## Supplementary material for "Characterization of shared and ancestry-specific signals driving complex traits using multi-ancestry fine-mapping": s2_remaining_snps.pvar

```
##FILTER=<ID=PASS,Description="All filters passed">
##reference=ftp://ftp.1000genomes.ebi.ac.uk//vol1/ftp/technical/reference/phase2_reference_assembly_sequence/hs37d5.fa.gz
##contig=<ID=7,assembly=b37,length=159138663>
##ALT=<ID=CNV,Description="Copy Number Polymorphism">
##ALT=<ID=DEL,Description="Deletion">
##ALT=<ID=DUP,Description="Duplication">
##ALT=<ID=INS:ME:ALU,Description="Insertion of ALU element">
##ALT=<ID=INS:ME:LINE1,Description="Insertion of LINE1 element">
##ALT=<ID=INS:ME:SVA,Description="Insertion of SVA element">
##ALT=<ID=INS:MT,Description="Nuclear Mitochondrial Insertion">
##ALT=<ID=INV,Description="Inversion">
##ALT=<ID=CN0,Description="Copy number allele: 0 copies">
##ALT=<ID=CN1,Description="Copy number allele: 1 copy">
##ALT=<ID=CN2,Description="Copy number allele: 2 copies">
##ALT=<ID=CN3,Description="Copy number allele: 3 copies">
##ALT=<ID=CN4,Description="Copy number allele: 4 copies">
##ALT=<ID=CN5,Description="Copy number allele: 5 copies">
##ALT=<ID=CN6,Description="Copy number allele: 6 copies">
##ALT=<ID=CN7,Description="Copy number allele: 7 copies">
##ALT=<ID=CN8,Description="Copy number allele: 8 copies">
##ALT=<ID=CN9,Description="Copy number allele: 9 copies">
##ALT=<ID=CN10,Description="Copy number allele: 10 copies">
##ALT=<ID=CN11,Description="Copy number allele: 11 copies">
##ALT=<ID=CN12,Description="Copy number allele: 12 copies">
##ALT=<ID=CN13,Description="Copy number allele: 13 copies">
##ALT=<ID=CN14,Description="Copy number allele: 14 copies">
##ALT=<ID=CN15,Description="Copy number allele: 15 copies">
##ALT=<ID=CN16,Description="Copy number allele: 16 copies">
##ALT=<ID=CN17,Description="Copy number allele: 17 copies">
##ALT=<ID=CN18,Description="Copy number allele: 18 copies">
##ALT=<ID=CN19,Description="Copy number allele: 19 copies">
##ALT=<ID=CN20,Description="Copy number allele: 20 copies">
##ALT=<ID=CN21,Description="Copy number allele: 21 copies">
##ALT=<ID=CN22,Description="Copy number allele: 22 copies">
##ALT=<ID=CN23,Description="Copy number allele: 23 copies">
##ALT=<ID=CN24,Description="Copy number allele: 24 copies">
##ALT=<ID=CN25,Description="Copy number allele: 25 copies">
##ALT=<ID=CN26,Description="Copy number allele: 26 copies">
##ALT=<ID=CN27,Description="Copy number allele: 27 copies">
##ALT=<ID=CN28,Description="Copy number allele: 28 copies">
##ALT=<ID=CN29,Description="Copy number allele: 29 copies">
##ALT=<ID=CN30,Description="Copy number allele: 30 copies">
##ALT=<ID=CN31,Description="Copy number allele: 31 copies">
##ALT=<ID=CN32,Description="Copy number allele: 32 copies">
##ALT=<ID=CN33,Description="Copy number allele: 33 copies">
##ALT=<ID=CN34,Description="Copy number allele: 34 copies">
##ALT=<ID=CN35,Description="Copy number allele: 35 copies">
##ALT=<ID=CN36,Description="Copy number allele: 36 copies">
##ALT=<ID=CN37,Description="Copy number allele: 37 copies">
##ALT=<ID=CN38,Description="Copy number allele: 38 copies">
##ALT=<ID=CN39,Description="Copy number allele: 39 copies">
##ALT=<ID=CN40,Description="Copy number allele: 40 copies">
##ALT=<ID=CN41,Description="Copy number allele: 41 copies">
##ALT=<ID=CN42,Description="Copy number allele: 42 copies">
##ALT=<ID=CN43,Description="Copy number allele: 43 copies">
##ALT=<ID=CN44,Description="Copy number allele: 44 copies">
##ALT=<ID=CN45,Description="Copy number allele: 45 copies">
##ALT=<ID=CN46,Description="Copy number allele: 46 copies">
##ALT=<ID=CN47,Description="Copy number allele: 47 copies">
##ALT=<ID=CN48,Description="Copy number allele: 48 copies">
##ALT=<ID=CN49,Description="Copy number allele: 49 copies">
##ALT=<ID=CN50,Description="Copy number allele: 50 copies">
##ALT=<ID=CN51,Description="Copy number allele: 51 copies">
##ALT=<ID=CN52,Description="Copy number allele: 52 copies">
##ALT=<ID=CN53,Description="Copy number allele: 53 copies">
##ALT=<ID=CN54,Description="Copy number allele: 54 copies">
##ALT=<ID=CN55,Description="Copy number allele: 55 copies">
##ALT=<ID=CN56,Description="Copy number allele: 56 copies">
##ALT=<ID=CN57,Description="Copy number allele: 57 copies">
##ALT=<ID=CN58,Description="Copy number allele: 58 copies">
##ALT=<ID=CN59,Description="Copy number allele: 59 copies">
##ALT=<ID=CN60,Description="Copy number allele: 60 copies">
##ALT=<ID=CN61,Description="Copy number allele: 61 copies">
##ALT=<ID=CN62,Description="Copy number allele: 62 copies">
##ALT=<ID=CN63,Description="Copy number allele: 63 copies">
##ALT=<ID=CN64,Description="Copy number allele: 64 copies">
##ALT=<ID=CN65,Description="Copy number allele: 65 copies">
##ALT=<ID=CN66,Description="Copy number allele: 66 copies">
##ALT=<ID=CN67,Description="Copy number allele: 67 copies">
##ALT=<ID=CN68,Description="Copy number allele: 68 copies">
##ALT=<ID=CN69,Description="Copy number allele: 69 copies">
##ALT=<ID=CN70,Description="Copy number allele: 70 copies">
##ALT=<ID=CN71,Description="Copy number allele: 71 copies">
##ALT=<ID=CN72,Description="Copy number allele: 72 copies">
##ALT=<ID=CN73,Description="Copy number allele: 73 copies">
##ALT=<ID=CN74,Description="Copy number allele: 74 copies">
##ALT=<ID=CN75,Description="Copy number allele: 75 copies">
##ALT=<ID=CN76,Description="Copy number allele: 76 copies">
##ALT=<ID=CN77,Description="Copy number allele: 77 copies">
##ALT=<ID=CN78,Description="Copy number allele: 78 copies">
##ALT=<ID=CN79,Description="Copy number allele: 79 copies">
##ALT=<ID=CN80,Description="Copy number allele: 80 copies">
##ALT=<ID=CN81,Description="Copy number allele: 81 copies">
##ALT=<ID=CN82,Description="Copy number allele: 82 copies">
##ALT=<ID=CN83,Description="Copy number allele: 83 copies">
##ALT=<ID=CN84,Description="Copy number allele: 84 copies">
##ALT=<ID=CN85,Description="Copy number allele: 85 copies">
##ALT=<ID=CN86,Description="Copy number allele: 86 copies">
##ALT=<ID=CN87,Description="Copy number allele: 87 copies">
##ALT=<ID=CN88,Description="Copy number allele: 88 copies">
##ALT=<ID=CN89,Description="Copy number allele: 89 copies">
##ALT=<ID=CN90,Description="Copy number allele: 90 copies">
##ALT=<ID=CN91,Description="Copy number allele: 91 copies">
##ALT=<ID=CN92,Description="Copy number allele: 92 copies">
##ALT=<ID=CN93,Description="Copy number allele: 93 copies">
##ALT=<ID=CN94,Description="Copy number allele: 94 copies">
##ALT=<ID=CN95,Description="Copy number allele: 95 copies">
##ALT=<ID=CN96,Description="Copy number allele: 96 copies">
##ALT=<ID=CN97,Description="Copy number allele: 97 copies">
##ALT=<ID=CN98,Description="Copy number allele: 98 copies">
##ALT=<ID=CN99,Description="Copy number allele: 99 copies">
##ALT=<ID=CN100,Description="Copy number allele: 100 copies">
##ALT=<ID=CN101,Description="Copy number allele: 101 copies">
##ALT=<ID=CN102,Description="Copy number allele: 102 copies">
##ALT=<ID=CN103,Description="Copy number allele: 103 copies">
##ALT=<ID=CN104,Description="Copy number allele: 104 copies">
##ALT=<ID=CN105,Description="Copy number allele: 105 copies">
##ALT=<ID=CN106,Description="Copy number allele: 106 copies">
##ALT=<ID=CN107,Description="Copy number allele: 107 copies">
##ALT=<ID=CN108,Description="Copy number allele: 108 copies">
##ALT=<ID=CN109,Description="Copy number allele: 109 copies">
##ALT=<ID=CN110,Description="Copy number allele: 110 copies">
##ALT=<ID=CN111,Description="Copy number allele: 111 copies">
##ALT=<ID=CN112,Description="Copy number allele: 112 copies">
##ALT=<ID=CN113,Description="Copy number allele: 113 copies">
##ALT=<ID=CN114,Description="Copy number allele: 114 copies">
##ALT=<ID=CN115,Description="Copy number allele: 115 copies">
##ALT=<ID=CN116,Description="Copy number allele: 116 copies">
##ALT=<ID=CN117,Description="Copy number allele: 117 copies">
##ALT=<ID=CN118,Description="Copy number allele: 118 copies">
##ALT=<ID=CN119,Description="Copy number allele: 119 copies">
##ALT=<ID=CN120,Description="Copy number allele: 120 copies">
##ALT=<ID=CN121,Description="Copy number allele: 121 copies">
##ALT=<ID=CN122,Description="Copy number allele: 122 copies">
##ALT=<ID=CN123,Description="Copy number allele: 123 copies">
##ALT=<ID=CN124,Description="Copy number allele: 124 copies">
##INFO=<ID=CIEND,Number=2,Type=Integer,Description="Confidence interval around END for imprecise variants">
##INFO=<ID=CIPOS,Number=2,Type=Integer,Description="Confidence interval around POS for imprecise variants">
##INFO=<ID=CS,Number=1,Type=String,Description="Source call set.">
##INFO=<ID=END,Number=1,Type=Integer,Description="End coordinate of this variant">
##INFO=<ID=IMPRECISE,Number=0,Type=Flag,Description="Imprecise structural variation">
##INFO=<ID=MC,Number=.,Type=String,Description="Merged calls.">
##INFO=<ID=MEINFO,Number=4,Type=String,Description="Mobile element info of the form NAME,START,END<POLARITY; If there is only 5' OR 3' support for this call, will be NULL NULL for START and END">
##INFO=<ID=MEND,Number=1,Type=Integer,Description="Mitochondrial end coordinate of inserted sequence">
##INFO=<ID=MLEN,Number=1,Type=Integer,Description="Estimated length of mitochondrial insert">
##INFO=<ID=MSTART,Number=1,Type=Integer,Description="Mitochondrial start coordinate of inserted sequence">
##INFO=<ID=SVLEN,Number=.,Type=Integer,Description="SV length. It is only calculated for structural variation MEIs. For other types of SVs; one may calculate the SV length by INFO:END-START+1, or by finding the difference between lengthes of REF and ALT alleles">
##INFO=<ID=SVTYPE,Number=1,Type=String,Description="Type of structural variant">
##INFO=<ID=TSD,Number=1,Type=String,Description="Precise Target Site Duplication for bases, if unknown, value will be NULL">
##INFO=<ID=AC,Number=A,Type=Integer,Description="Total number of alternate alleles in called genotypes">
##INFO=<ID=AF,Number=A,Type=Float,Description="Estimated allele frequency in the range (0,1)">
##INFO=<ID=NS,Number=1,Type=Integer,Description="Number of samples with data">
##INFO=<ID=AN,Number=1,Type=Integer,Description="Total number of alleles in called genotypes">
##INFO=<ID=EAS_AF,Number=A,Type=Float,Description="Allele frequency in the EAS populations calculated from AC and AN, in the range (0,1)">
##INFO=<ID=EUR_AF,Number=A,Type=Float,Description="Allele frequency in the EUR populations calculated from AC and AN, in the range (0,1)">
##INFO=<ID=AFR_AF,Number=A,Type=Float,Description="Allele frequency in the AFR populations calculated from AC and AN, in the range (0,1)">
##INFO=<ID=AMR_AF,Number=A,Type=Float,Description="Allele frequency in the AMR populations calculated from AC and AN, in the range (0,1)">
##INFO=<ID=SAS_AF,Number=A,Type=Float,Description="Allele frequency in the SAS populations calculated from AC and AN, in the range (0,1)">
##INFO=<ID=DP,Number=1,Type=Integer,Description="Total read depth; only low coverage data were counted towards the DP, exome data were not used">
##INFO=<ID=AA,Number=1,Type=String,Description="Ancestral Allele. Format: AA|REF|ALT|IndelType. AA: Ancestral allele, REF:Reference Allele, ALT:Alternate Allele, IndelType:Type of Indel (REF, ALT and IndelType are only defined for indels)">
##INFO=<ID=VT,Number=.,Type=String,Description="indicates what type of variant the line represents">
##INFO=<ID=EX_TARGET,Number=0,Type=Flag,Description="indicates whether a variant is within the exon pull down target boundaries">
##INFO=<ID=MULTI_ALLELIC,Number=0,Type=Flag,Description="indicates whether a site is multi-allelic">
#CHROM	POS	ID	REF	ALT	QUAL	FILTER	INFO
7	109558437	rs2189357	C	T	100	PASS	AC=3960;AF=0.790735;AN=5008;NS=2504;DP=14647;EAS_AF=0.753;AMR_AF=0.6354;AFR_AF=0.9841;EUR_AF=0.6451;SAS_AF=0.8282;AA=T|||;VT=SNP
7	109559101	rs3114840	A	T	100	PASS	AC=3994;AF=0.797524;AN=5008;NS=2504;DP=11607;EAS_AF=0.755;AMR_AF=0.6412;AFR_AF=0.9841;EUR_AF=0.659;SAS_AF=0.8425;AA=T|||;VT=SNP
7	109559553	rs3094540	G	A	100	PASS	AC=3988;AF=0.796326;AN=5008;NS=2504;DP=21430;EAS_AF=0.754;AMR_AF=0.6412;AFR_AF=0.9841;EUR_AF=0.659;SAS_AF=0.8374;AA=A|||;VT=SNP
7	109563240	rs62478831	T	C	100	PASS	AC=882;AF=0.176118;AN=5008;NS=2504;DP=20462;EAS_AF=0.244;AMR_AF=0.3473;AFR_AF=0.0144;EUR_AF=0.2883;SAS_AF=0.0879;AA=T|||;VT=SNP
7	109563508	rs6466313	C	T	100	PASS	AC=2018;AF=0.402955;AN=5008;NS=2504;DP=17808;EAS_AF=0.251;AMR_AF=0.4352;AFR_AF=0.7201;EUR_AF=0.3479;SAS_AF=0.1646;AA=T|||;VT=SNP
7	109563934	rs142598371	C	T	100	PASS	AC=875;AF=0.17472;AN=5008;NS=2504;DP=20557;EAS_AF=0.2421;AMR_AF=0.3473;AFR_AF=0.0144;EUR_AF=0.2883;SAS_AF=0.0828;AA=C|||;VT=SNP
7	109564034	rs62478832	A	T	100	PASS	AC=875;AF=0.17472;AN=5008;NS=2504;DP=19962;EAS_AF=0.2421;AMR_AF=0.3473;AFR_AF=0.0144;EUR_AF=0.2883;SAS_AF=0.0828;AA=T|||;VT=SNP
7	109564534	rs56302447	G	A	100	PASS	AC=877;AF=0.17512;AN=5008;NS=2504;DP=18555;EAS_AF=0.244;AMR_AF=0.3473;AFR_AF=0.0144;EUR_AF=0.2883;SAS_AF=0.0828;AA=A|||;VT=SNP
7	109564556	rs3114752	A	G	100	PASS	AC=1825;AF=0.364417;AN=5008;NS=2504;DP=18390;EAS_AF=0.25;AMR_AF=0.4294;AFR_AF=0.5772;EUR_AF=0.3469;SAS_AF=0.1667;AA=G|||;VT=SNP
7	109564616	rs56226301	C	T	100	PASS	AC=879;AF=0.175519;AN=5008;NS=2504;DP=19899;EAS_AF=0.245;AMR_AF=0.3473;AFR_AF=0.0151;EUR_AF=0.2883;SAS_AF=0.0828;AA=C|||;VT=SNP
7	109564659	rs56007874	T	C	100	PASS	AC=878;AF=0.175319;AN=5008;NS=2504;DP=20875;EAS_AF=0.244;AMR_AF=0.3473;AFR_AF=0.0151;EUR_AF=0.2883;SAS_AF=0.0828;AA=T|||;VT=SNP
7	109564677	rs3114755	G	A	100	PASS	AC=1349;AF=0.269369;AN=5008;NS=2504;DP=20832;EAS_AF=0.248;AMR_AF=0.3934;AFR_AF=0.2678;EUR_AF=0.3181;SAS_AF=0.1554;AA=A|||;VT=SNP
7	109564809	rs56278728	C	T	100	PASS	AC=886;AF=0.176917;AN=5008;NS=2504;DP=17631;EAS_AF=0.246;AMR_AF=0.3487;AFR_AF=0.0182;EUR_AF=0.2883;SAS_AF=0.0838;AA=C|||;VT=SNP
7	109564916	rs62478836	T	A	100	PASS	AC=879;AF=0.175519;AN=5008;NS=2504;DP=19781;EAS_AF=0.246;AMR_AF=0.3473;AFR_AF=0.0144;EUR_AF=0.2883;SAS_AF=0.0828;AA=T|||;VT=SNP
7	109564984	rs6966450	G	A	100	PASS	AC=889;AF=0.177516;AN=5008;NS=2504;DP=20531;EAS_AF=0.246;AMR_AF=0.3458;AFR_AF=0.0287;EUR_AF=0.2803;SAS_AF=0.0828;AA=G|||;VT=SNP
7	109565090	rs3114762	T	C	100	PASS	AC=1378;AF=0.27516;AN=5008;NS=2504;DP=19633;EAS_AF=0.2669;AMR_AF=0.3963;AFR_AF=0.2716;EUR_AF=0.3191;SAS_AF=0.1575;AA=C|||;VT=SNP
7	109565091	rs74548764	G	A	100	PASS	AC=877;AF=0.17512;AN=5008;NS=2504;DP=19590;EAS_AF=0.244;AMR_AF=0.3473;AFR_AF=0.0144;EUR_AF=0.2883;SAS_AF=0.0828;AA=G|||;VT=SNP
7	109565373	rs3114766	T	C	100	PASS	AC=2036;AF=0.40655;AN=5008;NS=2504;DP=21049;EAS_AF=0.255;AMR_AF=0.4366;AFR_AF=0.7224;EUR_AF=0.3489;SAS_AF=0.1738;AA=C|||;VT=SNP
7	109565454	rs10487312	T	C	100	PASS	AC=884;AF=0.176518;AN=5008;NS=2504;DP=20316;EAS_AF=0.246;AMR_AF=0.3473;AFR_AF=0.0144;EUR_AF=0.2883;SAS_AF=0.0879;AA=T|||;VT=SNP
7	109565686	rs2396180	C	T	100	PASS	AC=3043;AF=0.607628;AN=5008;NS=2504;DP=19535;EAS_AF=0.7202;AMR_AF=0.5519;AFR_AF=0.4705;EUR_AF=0.5815;SAS_AF=0.7434;AA=C|||;VT=SNP
7	109566317	rs3114769	C	T	100	PASS	AC=3930;AF=0.784744;AN=5008;NS=2504;DP=15925;EAS_AF=0.7292;AMR_AF=0.6326;AFR_AF=0.9834;EUR_AF=0.6412;SAS_AF=0.8292;AA=T|||;VT=SNP
7	109566325	rs76587607	C	T	100	PASS	AC=82;AF=0.0163738;AN=5008;NS=2504;DP=16014;EAS_AF=0.003;AMR_AF=0.0159;AFR_AF=0.0023;EUR_AF=0.0447;SAS_AF=0.0204;AA=C|||;VT=SNP
7	109566401	rs3114770	G	A	100	PASS	AC=3927;AF=0.784145;AN=5008;NS=2504;DP=17363;EAS_AF=0.7262;AMR_AF=0.6326;AFR_AF=0.9834;EUR_AF=0.6412;SAS_AF=0.8292;AA=A|||;VT=SNP
7	109566551	rs3114771	T	A	100	PASS	AC=3930;AF=0.784744;AN=5008;NS=2504;DP=15323;EAS_AF=0.7292;AMR_AF=0.6326;AFR_AF=0.9834;EUR_AF=0.6412;SAS_AF=0.8292;AA=A|||;VT=SNP
7	109566656	rs3114772	C	A	100	PASS	AC=3930;AF=0.784744;AN=5008;NS=2504;DP=16157;EAS_AF=0.7292;AMR_AF=0.6326;AFR_AF=0.9834;EUR_AF=0.6412;SAS_AF=0.8292;AA=A|||;VT=SNP
7	109566715	rs17499594	G	A	100	PASS	AC=909;AF=0.18151;AN=5008;NS=2504;DP=17661;EAS_AF=0.2688;AMR_AF=0.3487;AFR_AF=0.0144;EUR_AF=0.2883;SAS_AF=0.089;AA=A|||;VT=SNP
7	109566770	rs3114775	A	G	100	PASS	AC=3940;AF=0.786741;AN=5008;NS=2504;DP=18380;EAS_AF=0.7292;AMR_AF=0.634;AFR_AF=0.9841;EUR_AF=0.6491;SAS_AF=0.8292;AA=G|||;VT=SNP
7	109567031	rs3114776	C	T	100	PASS	AC=3930;AF=0.784744;AN=5008;NS=2504;DP=16266;EAS_AF=0.7292;AMR_AF=0.6326;AFR_AF=0.9834;EUR_AF=0.6412;SAS_AF=0.8292;AA=T|||;VT=SNP
7	109567394	rs62478837	C	A	100	PASS	AC=876;AF=0.17492;AN=5008;NS=2504;DP=18185;EAS_AF=0.246;AMR_AF=0.3473;AFR_AF=0.0121;EUR_AF=0.2873;SAS_AF=0.0838;AA=C|||;VT=SNP
7	109568037	rs3114797	C	T	100	PASS	AC=1369;AF=0.273363;AN=5008;NS=2504;DP=15434;EAS_AF=0.2698;AMR_AF=0.3948;AFR_AF=0.2632;EUR_AF=0.3191;SAS_AF=0.1575;AA=T|||;VT=SNP
7	109568083	rs3114801	C	A	100	PASS	AC=1375;AF=0.274561;AN=5008;NS=2504;DP=14652;EAS_AF=0.2758;AMR_AF=0.3948;AFR_AF=0.2632;EUR_AF=0.3191;SAS_AF=0.1575;AA=A|||;VT=SNP
7	109568135	rs10487313	A	G	100	PASS	AC=907;AF=0.18111;AN=5008;NS=2504;DP=14811;EAS_AF=0.2718;AMR_AF=0.3487;AFR_AF=0.0144;EUR_AF=0.2883;SAS_AF=0.0838;AA=A|||;VT=SNP
7	109568347	rs3114807	C	T	100	PASS	AC=3932;AF=0.785144;AN=5008;NS=2504;DP=13430;EAS_AF=0.7262;AMR_AF=0.6326;AFR_AF=0.9834;EUR_AF=0.6412;SAS_AF=0.8344;AA=C|||;VT=SNP
7	109568805	rs7792377	G	T	100	PASS	AC=3057;AF=0.610423;AN=5008;NS=2504;DP=15331;EAS_AF=0.7173;AMR_AF=0.5548;AFR_AF=0.4841;EUR_AF=0.5835;SAS_AF=0.7382;AA=G|||;VT=SNP
7	109569425	rs3114822	C	A	100	PASS	AC=3944;AF=0.78754;AN=5008;NS=2504;DP=15399;EAS_AF=0.7351;AMR_AF=0.6326;AFR_AF=0.9856;EUR_AF=0.6412;SAS_AF=0.8344;AA=A|||;VT=SNP
7	109570106	rs3114824	A	G	100	PASS	AC=1696;AF=0.338658;AN=5008;NS=2504;DP=18312;EAS_AF=0.2639;AMR_AF=0.4207;AFR_AF=0.4622;EUR_AF=0.3469;SAS_AF=0.182;AA=G|||;VT=SNP
7	109570350	rs73195850	C	A	100	PASS	AC=881;AF=0.175919;AN=5008;NS=2504;DP=16804;EAS_AF=0.2421;AMR_AF=0.3473;AFR_AF=0.0144;EUR_AF=0.2873;SAS_AF=0.09;AA=C|||;VT=SNP
7	109570376	rs73195852	G	A	100	PASS	AC=872;AF=0.174121;AN=5008;NS=2504;DP=16635;EAS_AF=0.245;AMR_AF=0.3458;AFR_AF=0.0136;EUR_AF=0.2783;SAS_AF=0.089;AA=G|||;VT=SNP
7	109570474	rs12670748	G	A	100	PASS	AC=568;AF=0.113419;AN=5008;NS=2504;DP=16284;EAS_AF=0.2341;AMR_AF=0.1844;AFR_AF=0.0008;EUR_AF=0.0278;SAS_AF=0.1789;AA=G|||;VT=SNP
7	109570624	rs2107166	C	T	100	PASS	AC=876;AF=0.17492;AN=5008;NS=2504;DP=17488;EAS_AF=0.2421;AMR_AF=0.3473;AFR_AF=0.0144;EUR_AF=0.2873;SAS_AF=0.0849;AA=T|||;VT=SNP
7	109570757	rs976399	C	A	100	PASS	AC=1621;AF=0.323682;AN=5008;NS=2504;DP=15662;EAS_AF=0.249;AMR_AF=0.415;AFR_AF=0.4297;EUR_AF=0.3459;SAS_AF=0.1697;AA=A|||;VT=SNP
7	109571193	rs976400	A	C	100	PASS	AC=898;AF=0.179313;AN=5008;NS=2504;DP=20202;EAS_AF=0.253;AMR_AF=0.3473;AFR_AF=0.0144;EUR_AF=0.2942;SAS_AF=0.089;AA=A|||;VT=SNP
7	109571385	rs993403	T	A	100	PASS	AC=889;AF=0.177516;AN=5008;NS=2504;DP=19421;EAS_AF=0.251;AMR_AF=0.3473;AFR_AF=0.0144;EUR_AF=0.2873;SAS_AF=0.089;AA=T|||;VT=SNP
7	109572509	rs1115285	A	G	100	PASS	AC=1790;AF=0.357428;AN=5008;NS=2504;DP=18570;EAS_AF=0.2619;AMR_AF=0.4265;AFR_AF=0.5265;EUR_AF=0.3479;SAS_AF=0.1881;AA=G|||;VT=SNP
7	109573149	rs55895928	C	T	100	PASS	AC=872;AF=0.174121;AN=5008;NS=2504;DP=14236;EAS_AF=0.248;AMR_AF=0.3458;AFR_AF=0.0121;EUR_AF=0.2853;SAS_AF=0.0808;AA=C|||;VT=SNP
7	109573314	rs55790936	T	A	100	PASS	AC=875;AF=0.17472;AN=5008;NS=2504;DP=16627;EAS_AF=0.248;AMR_AF=0.3458;AFR_AF=0.0136;EUR_AF=0.2863;SAS_AF=0.0808;AA=T|||;VT=SNP
7	109574191	rs73195856	C	T	100	PASS	AC=874;AF=0.174521;AN=5008;NS=2504;DP=16662;EAS_AF=0.247;AMR_AF=0.3458;AFR_AF=0.0136;EUR_AF=0.2863;SAS_AF=0.0808;AA=C|||;VT=SNP
7	109574645	rs73195858	G	A	100	PASS	AC=874;AF=0.174521;AN=5008;NS=2504;DP=16107;EAS_AF=0.247;AMR_AF=0.3458;AFR_AF=0.0136;EUR_AF=0.2863;SAS_AF=0.0808;AA=G|||;VT=SNP
7	109575274	rs3114826	A	T	100	PASS	AC=3957;AF=0.790136;AN=5008;NS=2504;DP=20052;EAS_AF=0.751;AMR_AF=0.6354;AFR_AF=0.9841;EUR_AF=0.6412;SAS_AF=0.8313;AA=T|||;VT=SNP
7	109575378	rs3094525	C	G	100	PASS	AC=3957;AF=0.790136;AN=5008;NS=2504;DP=20857;EAS_AF=0.748;AMR_AF=0.6354;AFR_AF=0.9856;EUR_AF=0.6421;SAS_AF=0.8313;AA=G|||;VT=SNP
7	109575528	rs3114827	A	G	100	PASS	AC=3989;AF=0.796526;AN=5008;NS=2504;DP=21383;EAS_AF=0.749;AMR_AF=0.6427;AFR_AF=0.9849;EUR_AF=0.66;SAS_AF=0.8405;AA=G|||;VT=SNP
7	109575726	rs3094526	C	A	100	PASS	AC=3957;AF=0.790136;AN=5008;NS=2504;DP=17470;EAS_AF=0.749;AMR_AF=0.6354;AFR_AF=0.9856;EUR_AF=0.6412;SAS_AF=0.8313;AA=A|||;VT=SNP
7	109575898	rs10278425	G	A	100	PASS	AC=3132;AF=0.625399;AN=5008;NS=2504;DP=17446;EAS_AF=0.7381;AMR_AF=0.5591;AFR_AF=0.5265;EUR_AF=0.5815;SAS_AF=0.7352;AA=G|||;VT=SNP
7	109575921	rs2214453	T	C	100	PASS	AC=3958;AF=0.790335;AN=5008;NS=2504;DP=17462;EAS_AF=0.748;AMR_AF=0.6354;AFR_AF=0.9841;EUR_AF=0.6402;SAS_AF=0.8364;AA=C|||;VT=SNP
7	109576197	rs2189353	G	A	100	PASS	AC=730;AF=0.145767;AN=5008;NS=2504;DP=1130;EAS_AF=0.2639;AMR_AF=0.2147;AFR_AF=0.0378;EUR_AF=0.0825;SAS_AF=0.1861;AA=g|||;VT=SNP
7	109576666	rs10081277	A	G	100	PASS	AC=323;AF=0.0644968;AN=5008;NS=2504;DP=14569;EAS_AF=0.0139;AMR_AF=0.0173;AFR_AF=0.1498;EUR_AF=0.0467;SAS_AF=0.0532;AA=A|||;VT=SNP
7	109577276	rs7797613	G	A	100	PASS	AC=3119;AF=0.622804;AN=5008;NS=2504;DP=17145;EAS_AF=0.7302;AMR_AF=0.5576;AFR_AF=0.5295;EUR_AF=0.5775;SAS_AF=0.7311;AA=G|||;VT=SNP
7	109577344	rs3114828	A	C	100	PASS	AC=3955;AF=0.789736;AN=5008;NS=2504;DP=17556;EAS_AF=0.7391;AMR_AF=0.6383;AFR_AF=0.9856;EUR_AF=0.6431;SAS_AF=0.8354;AA=C|||;VT=SNP
7	109577974	rs3094530	C	T	100	PASS	AC=3924;AF=0.783546;AN=5008;NS=2504;DP=17096;EAS_AF=0.7212;AMR_AF=0.6326;AFR_AF=0.9856;EUR_AF=0.6382;SAS_AF=0.8313;AA=T|||;VT=SNP
7	109578294	rs3094531	C	A	100	PASS	AC=1638;AF=0.327077;AN=5008;NS=2504;DP=16551;EAS_AF=0.247;AMR_AF=0.4164;AFR_AF=0.4425;EUR_AF=0.3469;SAS_AF=0.1697;AA=A|||;VT=SNP
7	109580776	rs2189354	G	T	100	PASS	AC=2858;AF=0.570687;AN=5008;NS=2504;DP=19537;EAS_AF=0.7133;AMR_AF=0.5389;AFR_AF=0.3555;EUR_AF=0.5736;SAS_AF=0.7342;AA=g|||;VT=SNP
7	109582092	rs2018239	A	C	100	PASS	AC=3041;AF=0.607228;AN=5008;NS=2504;DP=13864;EAS_AF=0.7222;AMR_AF=0.572;AFR_AF=0.4493;EUR_AF=0.5915;SAS_AF=0.7434;AA=A|||;VT=SNP
7	109583147	rs3094536	G	A	100	PASS	AC=4015;AF=0.801717;AN=5008;NS=2504;DP=20067;EAS_AF=0.744;AMR_AF=0.6542;AFR_AF=0.9879;EUR_AF=0.6789;SAS_AF=0.8405;AA=A|||;VT=SNP
7	109584769	rs12705654	C	T	100	PASS	AC=3020;AF=0.603035;AN=5008;NS=2504;DP=17500;EAS_AF=0.7073;AMR_AF=0.572;AFR_AF=0.438;EUR_AF=0.6074;SAS_AF=0.7362;AA=C|||;VT=SNP
7	109585662	rs17157274	T	G	100	PASS	AC=413;AF=0.0824681;AN=5008;NS=2504;DP=19665;EAS_AF=0.2331;AMR_AF=0.0663;AFR_AF=0.0234;EUR_AF=0.0229;SAS_AF=0.0798;AA=T|||;VT=SNP
7	109587777	rs2711328	C	T	100	PASS	AC=1933;AF=0.385982;AN=5008;NS=2504;DP=17778;EAS_AF=0.2103;AMR_AF=0.4164;AFR_AF=0.7194;EUR_AF=0.3161;SAS_AF=0.1667;AA=T|||;VT=SNP
7	109588842	rs2523206	A	G	100	PASS	AC=4151;AF=0.828874;AN=5008;NS=2504;DP=10995;EAS_AF=0.7698;AMR_AF=0.7882;AFR_AF=0.9281;EUR_AF=0.7704;SAS_AF=0.8446;AA=G|||;VT=SNP
7	109589213	rs2245022	C	T	100	PASS	AC=2286;AF=0.45647;AN=5008;NS=2504;DP=12393;EAS_AF=0.5794;AMR_AF=0.3329;AFR_AF=0.6936;EUR_AF=0.2008;SAS_AF=0.3599;AA=T|||;VT=SNP
7	109589323	rs2245016	C	T	100	PASS	AC=4114;AF=0.821486;AN=5008;NS=2504;DP=12726;EAS_AF=0.8145;AMR_AF=0.7406;AFR_AF=0.9607;EUR_AF=0.6998;SAS_AF=0.8231;AA=T|||;VT=SNP
7	109589649	rs3114832	G	T	100	PASS	AC=1524;AF=0.304313;AN=5008;NS=2504;DP=13985;EAS_AF=0.4117;AMR_AF=0.2435;AFR_AF=0.3495;EUR_AF=0.1282;SAS_AF=0.3569;AA=G|||;VT=SNP
7	109589780	rs2711332	T	C	100	PASS	AC=2025;AF=0.404353;AN=5008;NS=2504;DP=15321;EAS_AF=0.4157;AMR_AF=0.2738;AFR_AF=0.6989;EUR_AF=0.1362;SAS_AF=0.363;AA=T|||;VT=SNP
7	109590336	rs1548510	G	A	100	PASS	AC=2316;AF=0.46246;AN=5008;NS=2504;DP=16914;EAS_AF=0.5288;AMR_AF=0.2781;AFR_AF=0.7738;EUR_AF=0.1561;SAS_AF=0.4192;AA=A|||;VT=SNP
7	109590629	rs1013745	C	T	100	PASS	AC=1994;AF=0.398163;AN=5008;NS=2504;DP=18461;EAS_AF=0.4147;AMR_AF=0.268;AFR_AF=0.6846;EUR_AF=0.1332;SAS_AF=0.3589;AA=T|||;VT=SNP
7	109590911	rs2107167	T	A	100	PASS	AC=2320;AF=0.463259;AN=5008;NS=2504;DP=19122;EAS_AF=0.5317;AMR_AF=0.2781;AFR_AF=0.7738;EUR_AF=0.1561;SAS_AF=0.4202;AA=A|||;VT=SNP
7	109592300	rs11979389	T	C	100	PASS	AC=369;AF=0.0736821;AN=5008;NS=2504;DP=19501;EAS_AF=0.0208;AMR_AF=0.0533;AFR_AF=0.1354;EUR_AF=0.0408;SAS_AF=0.093;AA=T|||;VT=SNP
7	109592597	rs2396181	C	T	100	PASS	AC=1976;AF=0.394569;AN=5008;NS=2504;DP=17639;EAS_AF=0.4167;AMR_AF=0.2651;AFR_AF=0.6694;EUR_AF=0.1332;SAS_AF=0.3609;AA=T|||;VT=SNP
7	109593358	rs2711335	A	G	100	PASS	AC=1723;AF=0.34405;AN=5008;NS=2504;DP=15345;EAS_AF=0.4008;AMR_AF=0.219;AFR_AF=0.6074;EUR_AF=0.0944;SAS_AF=0.2751;AA=G|||;VT=SNP
7	109593388	rs17500293	A	C	100	PASS	AC=308;AF=0.0615016;AN=5008;NS=2504;DP=15173;EAS_AF=0.0169;AMR_AF=0.0562;AFR_AF=0.0915;EUR_AF=0.0388;SAS_AF=0.0941;AA=A|||;VT=SNP
7	109593512	rs2711336	C	G	100	PASS	AC=4031;AF=0.804912;AN=5008;NS=2504;DP=12052;EAS_AF=0.8075;AMR_AF=0.6744;AFR_AF=0.966;EUR_AF=0.67;SAS_AF=0.816;AA=G|||;VT=SNP
7	109594623	rs78777361	T	C	100	PASS	AC=304;AF=0.0607029;AN=5008;NS=2504;DP=16890;EAS_AF=0.0169;AMR_AF=0.0533;AFR_AF=0.0893;EUR_AF=0.0398;SAS_AF=0.0941;AA=T|||;VT=SNP
7	109594847	rs3114833	A	G	100	PASS	AC=1266;AF=0.252796;AN=5008;NS=2504;DP=15027;EAS_AF=0.4028;AMR_AF=0.1945;AFR_AF=0.27;EUR_AF=0.0924;SAS_AF=0.2812;AA=A|||;VT=SNP
7	109595053	rs2711338	T	A	100	PASS	AC=1716;AF=0.342652;AN=5008;NS=2504;DP=16884;EAS_AF=0.4028;AMR_AF=0.2161;AFR_AF=0.5968;EUR_AF=0.0954;SAS_AF=0.2812;AA=A|||;VT=SNP
7	109596453	rs2711380	T	G	100	PASS	AC=1736;AF=0.346645;AN=5008;NS=2504;DP=15635;EAS_AF=0.4077;AMR_AF=0.219;AFR_AF=0.6082;EUR_AF=0.0944;SAS_AF=0.2802;AA=G|||;VT=SNP
7	109598161	rs3114834	C	T	100	PASS	AC=1932;AF=0.385783;AN=5008;NS=2504;DP=19353;EAS_AF=0.5288;AMR_AF=0.2651;AFR_AF=0.4834;EUR_AF=0.1551;SAS_AF=0.4294;AA=T|||;VT=SNP
7	109600924	rs2711378	G	A	100	PASS	AC=1652;AF=0.329872;AN=5008;NS=2504;DP=16127;EAS_AF=0.4077;AMR_AF=0.2233;AFR_AF=0.5272;EUR_AF=0.1113;SAS_AF=0.2832;AA=G|||;VT=SNP
7	109601838	rs2711377	G	T	100	PASS	AC=2193;AF=0.437899;AN=5008;NS=2504;DP=18935;EAS_AF=0.5665;AMR_AF=0.2493;AFR_AF=0.7474;EUR_AF=0.1233;SAS_AF=0.3446;AA=T|||;VT=SNP
7	109603832	rs2254362	T	C	100	PASS	AC=2246;AF=0.448482;AN=5008;NS=2504;DP=19636;EAS_AF=0.5724;AMR_AF=0.2522;AFR_AF=0.7693;EUR_AF=0.1352;SAS_AF=0.3487;AA=C|||;VT=SNP
7	109604731	rs3114835	T	C	100	PASS	AC=1167;AF=0.233027;AN=5008;NS=2504;DP=15441;EAS_AF=0.4077;AMR_AF=0.1974;AFR_AF=0.1755;EUR_AF=0.1054;SAS_AF=0.2873;AA=T|||;VT=SNP
7	109604862	rs2711376	G	A	100	PASS	AC=1654;AF=0.330272;AN=5008;NS=2504;DP=15837;EAS_AF=0.4087;AMR_AF=0.2233;AFR_AF=0.5265;EUR_AF=0.1113;SAS_AF=0.2853;AA=G|||;VT=SNP
7	109606836	rs7779684	T	A	100	PASS	AC=1876;AF=0.374601;AN=5008;NS=2504;DP=16687;EAS_AF=0.25;AMR_AF=0.5159;AFR_AF=0.1778;EUR_AF=0.5666;SAS_AF=0.4714;AA=T|||;VT=SNP
7	109608047	rs10953648	T	A	100	PASS	AC=1910;AF=0.38139;AN=5008;NS=2504;DP=15438;EAS_AF=0.253;AMR_AF=0.5202;AFR_AF=0.1785;EUR_AF=0.5845;SAS_AF=0.4806;AA=T|||;VT=SNP
7	109609982	rs76134015	A	T	100	PASS	AC=113;AF=0.0225639;AN=5008;NS=2504;DP=16053;EAS_AF=0.002;AMR_AF=0.0865;AFR_AF=0.0008;EUR_AF=0.0348;SAS_AF=0.0153;AA=A|||;VT=SNP
7	109610053	rs1074392	T	C	100	PASS	AC=571;AF=0.114018;AN=5008;NS=2504;DP=15564;EAS_AF=0.2907;AMR_AF=0.1311;AFR_AF=0.0348;EUR_AF=0.0308;SAS_AF=0.1125;AA=T|||;VT=SNP
7	109610387	rs2523210	T	C	100	PASS	AC=4203;AF=0.839257;AN=5008;NS=2504;DP=14024;EAS_AF=0.8274;AMR_AF=0.7767;AFR_AF=0.9508;EUR_AF=0.7475;SAS_AF=0.8395;AA=C|||;VT=SNP
7	109610846	rs56161463	G	A	100	PASS	AC=1272;AF=0.253994;AN=5008;NS=2504;DP=18025;EAS_AF=0.4097;AMR_AF=0.2017;AFR_AF=0.2504;EUR_AF=0.1083;SAS_AF=0.2853;AA=G|||;VT=SNP
7	109613148	rs2711316	G	T	100	PASS	AC=1610;AF=0.321486;AN=5008;NS=2504;DP=15700;EAS_AF=0.4097;AMR_AF=0.2233;AFR_AF=0.4947;EUR_AF=0.1093;SAS_AF=0.2843;AA=G|||;VT=SNP
7	109614837	rs112851349	C	T	100	PASS	AC=120;AF=0.0239617;AN=5008;NS=2504;DP=16113;EAS_AF=0.002;AMR_AF=0.0432;AFR_AF=0.0015;EUR_AF=0.0676;SAS_AF=0.0184;AA=C|||;VT=SNP
7	109616176	rs2523211	A	C	100	PASS	AC=2249;AF=0.449081;AN=5008;NS=2504;DP=18763;EAS_AF=0.5833;AMR_AF=0.2507;AFR_AF=0.7693;EUR_AF=0.1252;SAS_AF=0.3517;AA=C|||;VT=SNP
7	109616979	rs2523212	T	C	100	PASS	AC=2225;AF=0.444289;AN=5008;NS=2504;DP=16526;EAS_AF=0.5833;AMR_AF=0.2493;AFR_AF=0.7519;EUR_AF=0.1252;SAS_AF=0.3517;AA=C|||;VT=SNP
7	109617215	rs2189356	T	G	100	PASS	AC=2238;AF=0.446885;AN=5008;NS=2504;DP=17104;EAS_AF=0.5734;AMR_AF=0.2507;AFR_AF=0.7685;EUR_AF=0.1252;SAS_AF=0.3517;AA=G|||;VT=SNP
7	109618512	rs2711315	C	T	100	PASS	AC=2181;AF=0.435503;AN=5008;NS=2504;DP=18964;EAS_AF=0.5685;AMR_AF=0.2464;AFR_AF=0.736;EUR_AF=0.1243;SAS_AF=0.3466;AA=T|||;VT=SNP
7	109619337	rs2523213	C	T	100	PASS	AC=2233;AF=0.445887;AN=5008;NS=2504;DP=18980;EAS_AF=0.5694;AMR_AF=0.2536;AFR_AF=0.7549;EUR_AF=0.1312;SAS_AF=0.3609;AA=T|||;VT=SNP
7	109619777	rs2523214	G	A	100	PASS	AC=1630;AF=0.325479;AN=5008;NS=2504;DP=16183;EAS_AF=0.4107;AMR_AF=0.2233;AFR_AF=0.5076;EUR_AF=0.1103;SAS_AF=0.2853;AA=G|||;VT=SNP
7	109620526	rs10487315	G	A	100	PASS	AC=500;AF=0.0998403;AN=5008;NS=2504;DP=19593;EAS_AF=0.1617;AMR_AF=0.0274;AFR_AF=0.1732;EUR_AF=0.0199;SAS_AF=0.0706;AA=G|||;VT=SNP
7	109621200	rs2523216	T	G	100	PASS	AC=1642;AF=0.327875;AN=5008;NS=2504;DP=16168;EAS_AF=0.4107;AMR_AF=0.2233;AFR_AF=0.5242;EUR_AF=0.1123;SAS_AF=0.273;AA=T|||;VT=SNP
7	109621848	rs12113923	C	T	100	PASS	AC=508;AF=0.101438;AN=5008;NS=2504;DP=14776;EAS_AF=0.1617;AMR_AF=0.0274;AFR_AF=0.1793;EUR_AF=0.0199;SAS_AF=0.0706;AA=C|||;VT=SNP
7	109622028	rs2523218	C	G	100	PASS	AC=2233;AF=0.445887;AN=5008;NS=2504;DP=16998;EAS_AF=0.5734;AMR_AF=0.2536;AFR_AF=0.7496;EUR_AF=0.1322;SAS_AF=0.363;AA=G|||;VT=SNP
7	109622425	rs73433539	C	A	100	PASS	AC=499;AF=0.0996406;AN=5008;NS=2504;DP=18884;EAS_AF=0.1607;AMR_AF=0.0274;AFR_AF=0.1732;EUR_AF=0.0199;SAS_AF=0.0706;AA=C|||;VT=SNP
7	109622442	rs2523219	A	C	100	PASS	AC=2232;AF=0.445687;AN=5008;NS=2504;DP=19239;EAS_AF=0.5724;AMR_AF=0.255;AFR_AF=0.7534;EUR_AF=0.1322;SAS_AF=0.3569;AA=C|||;VT=SNP
7	109622659	rs2523220	G	T	100	PASS	AC=2181;AF=0.435503;AN=5008;NS=2504;DP=14637;EAS_AF=0.5565;AMR_AF=0.2507;AFR_AF=0.73;EUR_AF=0.1332;SAS_AF=0.3548;AA=G|||;VT=SNP
7	109622801	rs77682874	T	A	100	PASS	AC=337;AF=0.0672923;AN=5008;NS=2504;DP=14037;EAS_AF=0.1607;AMR_AF=0.0115;AFR_AF=0.0598;EUR_AF=0.0189;SAS_AF=0.0706;AA=T|||;VT=SNP
7	109625350	rs2523221	C	T	100	PASS	AC=2187;AF=0.436701;AN=5008;NS=2504;DP=1201;EAS_AF=0.5704;AMR_AF=0.2507;AFR_AF=0.7269;EUR_AF=0.1282;SAS_AF=0.3558;AA=T|||;VT=SNP
7	109625448	rs2523222	G	A	100	PASS	AC=2188;AF=0.436901;AN=5008;NS=2504;DP=17755;EAS_AF=0.5704;AMR_AF=0.2507;AFR_AF=0.7269;EUR_AF=0.1292;SAS_AF=0.3558;AA=A|||;VT=SNP
7	109625661	rs73433547	A	C	100	PASS	AC=502;AF=0.10024;AN=5008;NS=2504;DP=15360;EAS_AF=0.1627;AMR_AF=0.0274;AFR_AF=0.174;EUR_AF=0.0199;SAS_AF=0.0706;AA=A|||;VT=SNP
7	109626438	rs2523224	C	T	100	PASS	AC=2219;AF=0.443091;AN=5008;NS=2504;DP=16699;EAS_AF=0.5714;AMR_AF=0.2536;AFR_AF=0.7421;EUR_AF=0.1312;SAS_AF=0.362;AA=T|||;VT=SNP
7	109626530	rs2711314	C	G	100	PASS	AC=2224;AF=0.444089;AN=5008;NS=2504;DP=18134;EAS_AF=0.5724;AMR_AF=0.2536;AFR_AF=0.7451;EUR_AF=0.1312;SAS_AF=0.362;AA=G|||;VT=SNP
7	109626745	rs2711313	T	C	100	PASS	AC=2257;AF=0.450679;AN=5008;NS=2504;DP=20110;EAS_AF=0.5724;AMR_AF=0.255;AFR_AF=0.7693;EUR_AF=0.1312;SAS_AF=0.362;AA=C|||;VT=SNP
7	109627093	rs2711312	T	C	100	PASS	AC=2232;AF=0.445687;AN=5008;NS=2504;DP=17614;EAS_AF=0.5724;AMR_AF=0.2536;AFR_AF=0.7511;EUR_AF=0.1312;SAS_AF=0.362;AA=C|||;VT=SNP
7	109627389	rs2711311	T	C	100	PASS	AC=2221;AF=0.44349;AN=5008;NS=2504;DP=15752;EAS_AF=0.5724;AMR_AF=0.2536;AFR_AF=0.7421;EUR_AF=0.1322;SAS_AF=0.362;AA=T|||;VT=SNP
7	109627551	rs2523225	A	T	100	PASS	AC=2216;AF=0.442492;AN=5008;NS=2504;DP=19007;EAS_AF=0.5724;AMR_AF=0.2536;AFR_AF=0.7421;EUR_AF=0.1322;SAS_AF=0.3569;AA=T|||;VT=SNP
7	109628760	rs2523226	G	A	100	PASS	AC=2218;AF=0.442891;AN=5008;NS=2504;DP=15809;EAS_AF=0.5714;AMR_AF=0.2565;AFR_AF=0.7436;EUR_AF=0.1322;SAS_AF=0.3558;AA=G|||;VT=SNP
7	109629170	rs2523227	G	A	100	PASS	AC=1647;AF=0.328874;AN=5008;NS=2504;DP=8617;EAS_AF=0.4107;AMR_AF=0.2248;AFR_AF=0.5159;EUR_AF=0.1123;SAS_AF=0.2883;AA=G|||;VT=SNP
7	109629184	rs2523228	A	G	100	PASS	AC=2223;AF=0.44389;AN=5008;NS=2504;DP=7813;EAS_AF=0.5734;AMR_AF=0.2565;AFR_AF=0.7436;EUR_AF=0.1322;SAS_AF=0.3589;AA=G|||;VT=SNP
7	109629210	rs2523229	G	C	100	PASS	AC=2260;AF=0.451278;AN=5008;NS=2504;DP=9225;EAS_AF=0.5734;AMR_AF=0.2579;AFR_AF=0.7708;EUR_AF=0.1322;SAS_AF=0.3589;AA=g|||;VT=SNP
7	109629509	rs2711310	C	A	100	PASS	AC=1654;AF=0.330272;AN=5008;NS=2504;DP=11100;EAS_AF=0.4107;AMR_AF=0.2277;AFR_AF=0.5212;EUR_AF=0.1133;SAS_AF=0.2853;AA=C|||;VT=SNP
7	109629539	rs2257148	A	G	100	PASS	AC=2223;AF=0.44389;AN=5008;NS=2504;DP=11414;EAS_AF=0.5724;AMR_AF=0.2594;AFR_AF=0.7436;EUR_AF=0.1332;SAS_AF=0.3569;AA=G|||;VT=SNP
7	109629876	rs2257051	A	G	100	PASS	AC=2226;AF=0.444489;AN=5008;NS=2504;DP=17699;EAS_AF=0.5724;AMR_AF=0.2565;AFR_AF=0.7436;EUR_AF=0.1332;SAS_AF=0.362;AA=G|||;VT=SNP
7	109630172	rs2257043	C	T	100	PASS	AC=2225;AF=0.444289;AN=5008;NS=2504;DP=20005;EAS_AF=0.5714;AMR_AF=0.2565;AFR_AF=0.7436;EUR_AF=0.1332;SAS_AF=0.362;AA=T|||;VT=SNP
7	109630192	rs2257042	T	G	100	PASS	AC=2225;AF=0.444289;AN=5008;NS=2504;DP=20186;EAS_AF=0.5714;AMR_AF=0.2565;AFR_AF=0.7436;EUR_AF=0.1332;SAS_AF=0.362;AA=T|||;VT=SNP
7	109630633	rs2711309	C	G	100	PASS	AC=2225;AF=0.444289;AN=5008;NS=2504;DP=18107;EAS_AF=0.5714;AMR_AF=0.2565;AFR_AF=0.7474;EUR_AF=0.1332;SAS_AF=0.3569;AA=G|||;VT=SNP
7	109630658	rs2711308	C	T	100	PASS	AC=2219;AF=0.443091;AN=5008;NS=2504;DP=16764;EAS_AF=0.5714;AMR_AF=0.2565;AFR_AF=0.7436;EUR_AF=0.1322;SAS_AF=0.3569;AA=C|||;VT=SNP
7	109630743	rs2523230	A	G	100	PASS	AC=2219;AF=0.443091;AN=5008;NS=2504;DP=16582;EAS_AF=0.5714;AMR_AF=0.2565;AFR_AF=0.7436;EUR_AF=0.1322;SAS_AF=0.3569;AA=G|||;VT=SNP
7	109631167	rs17534330	A	G	100	PASS	AC=518;AF=0.103435;AN=5008;NS=2504;DP=6887;EAS_AF=0.1597;AMR_AF=0.0303;AFR_AF=0.1861;EUR_AF=0.0199;SAS_AF=0.0716;AA=A|||;VT=SNP
7	109631478	rs2711307	G	C	100	PASS	AC=1278;AF=0.255192;AN=5008;NS=2504;DP=10713;EAS_AF=0.4117;AMR_AF=0.1945;AFR_AF=0.2837;EUR_AF=0.0875;SAS_AF=0.271;AA=G|||;VT=SNP
7	109631918	rs10046505	C	T	100	PASS	AC=2214;AF=0.442093;AN=5008;NS=2504;DP=17232;EAS_AF=0.5685;AMR_AF=0.2565;AFR_AF=0.7436;EUR_AF=0.1312;SAS_AF=0.3558;AA=T|||;VT=SNP
7	109632883	rs2711351	C	T	100	PASS	AC=2213;AF=0.441893;AN=5008;NS=2504;DP=17288;EAS_AF=0.5685;AMR_AF=0.255;AFR_AF=0.7443;EUR_AF=0.1302;SAS_AF=0.3558;AA=T|||;VT=SNP
7	109633511	rs2523231	G	A	100	PASS	AC=2249;AF=0.449081;AN=5008;NS=2504;DP=19518;EAS_AF=0.5665;AMR_AF=0.2579;AFR_AF=0.77;EUR_AF=0.1312;SAS_AF=0.3569;AA=A|||;VT=SNP
7	109633592	rs11976642	G	A	100	PASS	AC=509;AF=0.101637;AN=5008;NS=2504;DP=18069;EAS_AF=0.1587;AMR_AF=0.0303;AFR_AF=0.1808;EUR_AF=0.0199;SAS_AF=0.0706;AA=G|||;VT=SNP
7	109633723	rs2523232	G	T	100	PASS	AC=2206;AF=0.440495;AN=5008;NS=2504;DP=17911;EAS_AF=0.5665;AMR_AF=0.2565;AFR_AF=0.739;EUR_AF=0.1312;SAS_AF=0.3558;AA=T|||;VT=SNP
7	109634260	rs76827828	G	T	100	PASS	AC=336;AF=0.0670927;AN=5008;NS=2504;DP=12871;EAS_AF=0.1587;AMR_AF=0.0115;AFR_AF=0.0598;EUR_AF=0.0199;SAS_AF=0.0706;AA=G|||;VT=SNP
7	109634623	rs2523233	A	C	100	PASS	AC=1427;AF=0.284944;AN=5008;NS=2504;DP=14953;EAS_AF=0.4097;AMR_AF=0.2075;AFR_AF=0.3593;EUR_AF=0.1093;SAS_AF=0.2914;AA=A|||;VT=SNP
7	109634681	rs6964311	G	A	100	PASS	AC=771;AF=0.153954;AN=5008;NS=2504;DP=16240;EAS_AF=0.1597;AMR_AF=0.0476;AFR_AF=0.3661;EUR_AF=0.0239;SAS_AF=0.0706;AA=G|||;VT=SNP
7	109634925	rs73433561	T	C	100	PASS	AC=522;AF=0.104233;AN=5008;NS=2504;DP=18241;EAS_AF=0.1607;AMR_AF=0.0303;AFR_AF=0.1884;EUR_AF=0.0209;SAS_AF=0.0706;AA=T|||;VT=SNP
7	109635423	rs2711350	T	G	100	PASS	AC=1328;AF=0.265176;AN=5008;NS=2504;DP=15928;EAS_AF=0.4067;AMR_AF=0.2046;AFR_AF=0.3162;EUR_AF=0.0885;SAS_AF=0.2751;AA=T|||;VT=SNP
7	109635529	rs11971629	A	G	100	PASS	AC=138;AF=0.0275559;AN=5008;NS=2504;DP=15450;EAS_AF=0.002;AMR_AF=0.0504;AFR_AF=0.0015;EUR_AF=0.0775;SAS_AF=0.0215;AA=A|||;VT=SNP
7	109635743	rs76199500	T	C	100	PASS	AC=345;AF=0.0688898;AN=5008;NS=2504;DP=17004;EAS_AF=0.1677;AMR_AF=0.0115;AFR_AF=0.0598;EUR_AF=0.0199;SAS_AF=0.0706;AA=T|||;VT=SNP
7	109636179	rs2523235	G	T	100	PASS	AC=2212;AF=0.441693;AN=5008;NS=2504;DP=18338;EAS_AF=0.5675;AMR_AF=0.255;AFR_AF=0.739;EUR_AF=0.1322;SAS_AF=0.3609;AA=t|||;VT=SNP
7	109636438	rs59758811	G	A	100	PASS	AC=493;AF=0.0984425;AN=5008;NS=2504;DP=18187;EAS_AF=0.1627;AMR_AF=0.0274;AFR_AF=0.1664;EUR_AF=0.0209;SAS_AF=0.0706;AA=G|||;VT=SNP
7	109636754	rs2711348	A	G	100	PASS	AC=2208;AF=0.440895;AN=5008;NS=2504;DP=15200;EAS_AF=0.5734;AMR_AF=0.255;AFR_AF=0.73;EUR_AF=0.1332;SAS_AF=0.362;AA=G|||;VT=SNP
7	109636888	rs2523236	G	A	100	PASS	AC=2204;AF=0.440096;AN=5008;NS=2504;DP=16985;EAS_AF=0.5734;AMR_AF=0.2579;AFR_AF=0.7307;EUR_AF=0.1322;SAS_AF=0.3558;AA=A|||;VT=SNP
7	109636931	rs2711347	A	G	100	PASS	AC=1940;AF=0.38738;AN=5008;NS=2504;DP=17112;EAS_AF=0.5734;AMR_AF=0.2392;AFR_AF=0.5393;EUR_AF=0.1292;SAS_AF=0.3609;AA=A|||;VT=SNP
7	109637394	rs10215366	C	T	100	PASS	AC=1272;AF=0.253994;AN=5008;NS=2504;DP=20029;EAS_AF=0.4058;AMR_AF=0.2046;AFR_AF=0.2799;EUR_AF=0.0865;SAS_AF=0.2699;AA=T|||;VT=SNP
7	109637944	rs2711346	T	C	100	PASS	AC=935;AF=0.186701;AN=5008;NS=2504;DP=16713;EAS_AF=0.1667;AMR_AF=0.0519;AFR_AF=0.4546;EUR_AF=0.0457;SAS_AF=0.0859;AA=T|||;VT=SNP
7	109638559	rs2074461	T	C	100	PASS	AC=2218;AF=0.442891;AN=5008;NS=2504;DP=18278;EAS_AF=0.5704;AMR_AF=0.255;AFR_AF=0.7398;EUR_AF=0.1322;SAS_AF=0.363;AA=C|||;VT=SNP
7	109638839	rs2074462	T	C	100	PASS	AC=2219;AF=0.443091;AN=5008;NS=2504;DP=23237;EAS_AF=0.5694;AMR_AF=0.2579;AFR_AF=0.7398;EUR_AF=0.1322;SAS_AF=0.363;AA=C|||;VT=SNP
7	109639302	rs2074463	G	A	100	PASS	AC=1637;AF=0.326877;AN=5008;NS=2504;DP=24897;EAS_AF=0.4048;AMR_AF=0.2233;AFR_AF=0.5166;EUR_AF=0.1113;SAS_AF=0.2853;AA=G|||;VT=SNP
7	109639751	rs2523239	G	A	100	PASS	AC=4142;AF=0.827077;AN=5008;NS=2504;DP=20357;EAS_AF=0.7738;AMR_AF=0.7738;AFR_AF=0.9841;EUR_AF=0.7197;SAS_AF=0.818;AA=A|||;VT=SNP
7	109639991	rs73433567	T	C	100	PASS	AC=547;AF=0.109225;AN=5008;NS=2504;DP=18096;EAS_AF=0.1627;AMR_AF=0.0288;AFR_AF=0.2065;EUR_AF=0.0209;SAS_AF=0.0706;AA=T|||;VT=SNP
7	109640021	rs2711344	T	A	100	PASS	AC=2220;AF=0.443291;AN=5008;NS=2504;DP=17149;EAS_AF=0.5675;AMR_AF=0.255;AFR_AF=0.7398;EUR_AF=0.1322;SAS_AF=0.3681;AA=A|||;VT=SNP
7	109640656	rs2711343	G	C	100	PASS	AC=1646;AF=0.328674;AN=5008;NS=2504;DP=14597;EAS_AF=0.4067;AMR_AF=0.2233;AFR_AF=0.5166;EUR_AF=0.1113;SAS_AF=0.2924;AA=G|||;VT=SNP
7	109640660	rs2711342	T	G	100	PASS	AC=2217;AF=0.442692;AN=5008;NS=2504;DP=14668;EAS_AF=0.5694;AMR_AF=0.255;AFR_AF=0.7398;EUR_AF=0.1322;SAS_AF=0.363;AA=G|||;VT=SNP
7	109640896	rs17157360	T	C	100	PASS	AC=546;AF=0.109026;AN=5008;NS=2504;DP=16077;EAS_AF=0.1627;AMR_AF=0.0288;AFR_AF=0.2057;EUR_AF=0.0209;SAS_AF=0.0706;AA=T|||;VT=SNP
7	109640998	rs4730410	A	C	100	PASS	AC=1139;AF=0.227436;AN=5008;NS=2504;DP=15431;EAS_AF=0.128;AMR_AF=0.3156;AFR_AF=0.0454;EUR_AF=0.4036;SAS_AF=0.3323;AA=A|||;VT=SNP
7	109641051	rs2711341	G	T	100	PASS	AC=2173;AF=0.433906;AN=5008;NS=2504;DP=15130;EAS_AF=0.5675;AMR_AF=0.2522;AFR_AF=0.7133;EUR_AF=0.1322;SAS_AF=0.3579;AA=T|||;VT=SNP
7	109641207	rs2523240	C	T	100	PASS	AC=2210;AF=0.441294;AN=5008;NS=2504;DP=16181;EAS_AF=0.5665;AMR_AF=0.255;AFR_AF=0.7405;EUR_AF=0.1322;SAS_AF=0.3579;AA=T|||;VT=SNP
7	109641249	rs74749715	A	C	100	PASS	AC=341;AF=0.0680911;AN=5008;NS=2504;DP=16024;EAS_AF=0.1617;AMR_AF=0.0115;AFR_AF=0.0613;EUR_AF=0.0199;SAS_AF=0.0706;AA=A|||;VT=SNP
7	109641598	rs2711340	T	C	100	PASS	AC=4149;AF=0.828474;AN=5008;NS=2504;DP=19186;EAS_AF=0.8214;AMR_AF=0.7695;AFR_AF=0.9493;EUR_AF=0.7147;SAS_AF=0.8313;AA=C|||;VT=SNP
7	109641896	rs6973544	C	G	100	PASS	AC=563;AF=0.11242;AN=5008;NS=2504;DP=19018;EAS_AF=0.1607;AMR_AF=0.0317;AFR_AF=0.2186;EUR_AF=0.0209;SAS_AF=0.0706;AA=C|||;VT=SNP
7	109641909	rs6955895	T	C	100	PASS	AC=2219;AF=0.443091;AN=5008;NS=2504;DP=19524;EAS_AF=0.5675;AMR_AF=0.255;AFR_AF=0.7421;EUR_AF=0.1332;SAS_AF=0.363;AA=C|||;VT=SNP
7	109642442	rs2711339	A	G	100	PASS	AC=2219;AF=0.443091;AN=5008;NS=2504;DP=18553;EAS_AF=0.5675;AMR_AF=0.255;AFR_AF=0.7421;EUR_AF=0.1332;SAS_AF=0.363;AA=G|||;VT=SNP
7	109642663	rs2523241	C	T	100	PASS	AC=2213;AF=0.441893;AN=5008;NS=2504;DP=17897;EAS_AF=0.5704;AMR_AF=0.255;AFR_AF=0.736;EUR_AF=0.1322;SAS_AF=0.363;AA=T|||;VT=SNP
7	109643046	rs118115645	G	A	100	PASS	AC=135;AF=0.0269569;AN=5008;NS=2504;DP=13722;EAS_AF=0.002;AMR_AF=0.0504;AFR_AF=0.0015;EUR_AF=0.0755;SAS_AF=0.0204;AA=G|||;VT=SNP
7	109643648	rs13438503	G	C	100	PASS	AC=1008;AF=0.201278;AN=5008;NS=2504;DP=16812;EAS_AF=0.4058;AMR_AF=0.1873;AFR_AF=0.0893;EUR_AF=0.0845;SAS_AF=0.272;AA=G|||;VT=SNP
7	109643715	rs13438500	C	A	100	PASS	AC=1004;AF=0.200479;AN=5008;NS=2504;DP=17752;EAS_AF=0.4058;AMR_AF=0.1859;AFR_AF=0.0877;EUR_AF=0.0835;SAS_AF=0.272;AA=C|||;VT=SNP
7	109644113	rs75932357	T	C	100	PASS	AC=542;AF=0.108227;AN=5008;NS=2504;DP=16338;EAS_AF=0.2907;AMR_AF=0.1297;AFR_AF=0.0174;EUR_AF=0.0298;SAS_AF=0.1084;AA=T|||;VT=SNP
7	109644710	rs2214454	T	C	100	PASS	AC=2170;AF=0.433307;AN=5008;NS=2504;DP=14122;EAS_AF=0.5685;AMR_AF=0.2536;AFR_AF=0.711;EUR_AF=0.1302;SAS_AF=0.3579;AA=T|||;VT=SNP
7	109644867	rs2189358	T	C	100	PASS	AC=2183;AF=0.435903;AN=5008;NS=2504;DP=14300;EAS_AF=0.5694;AMR_AF=0.2536;AFR_AF=0.711;EUR_AF=0.1302;SAS_AF=0.3701;AA=T|||;VT=SNP
7	109645277	rs2711356	G	A	100	PASS	AC=2212;AF=0.441693;AN=5008;NS=2504;DP=18233;EAS_AF=0.5685;AMR_AF=0.2565;AFR_AF=0.7413;EUR_AF=0.1302;SAS_AF=0.3579;AA=A|||;VT=SNP
7	109645286	rs2711357	T	G	100	PASS	AC=2207;AF=0.440695;AN=5008;NS=2504;DP=18216;EAS_AF=0.5675;AMR_AF=0.2565;AFR_AF=0.7398;EUR_AF=0.1302;SAS_AF=0.3558;AA=G|||;VT=SNP
7	109645822	rs2523242	C	T	100	PASS	AC=2188;AF=0.436901;AN=5008;NS=2504;DP=16295;EAS_AF=0.5675;AMR_AF=0.2565;AFR_AF=0.7239;EUR_AF=0.1302;SAS_AF=0.3579;AA=T|||;VT=SNP
7	109646038	rs2711358	A	C	100	PASS	AC=2198;AF=0.438898;AN=5008;NS=2504;DP=16947;EAS_AF=0.5694;AMR_AF=0.2565;AFR_AF=0.7247;EUR_AF=0.1322;SAS_AF=0.363;AA=A|||;VT=SNP
7	109646722	rs2523243	C	T	100	PASS	AC=2186;AF=0.436502;AN=5008;NS=2504;DP=11560;EAS_AF=0.5675;AMR_AF=0.2608;AFR_AF=0.7171;EUR_AF=0.1292;SAS_AF=0.363;AA=T|||;VT=SNP
7	109646980	rs2711362	A	G	100	PASS	AC=2158;AF=0.430911;AN=5008;NS=2504;DP=13051;EAS_AF=0.5665;AMR_AF=0.2608;AFR_AF=0.6899;EUR_AF=0.1302;SAS_AF=0.3712;AA=A|||;VT=SNP
7	109647756	rs2711363	A	C	100	PASS	AC=1882;AF=0.375799;AN=5008;NS=2504;DP=16694;EAS_AF=0.1696;AMR_AF=0.3732;AFR_AF=0.5703;EUR_AF=0.3738;SAS_AF=0.3292;AA=A|||;VT=SNP
7	109647829	rs2711364	T	C	100	PASS	AC=2326;AF=0.464457;AN=5008;NS=2504;DP=15743;EAS_AF=0.2748;AMR_AF=0.6052;AFR_AF=0.4433;EUR_AF=0.5517;SAS_AF=0.499;AA=C|||;VT=SNP
7	109648212	rs2189359	A	C	100	PASS	AC=1538;AF=0.307109;AN=5008;NS=2504;DP=14605;EAS_AF=0.1607;AMR_AF=0.4366;AFR_AF=0.2905;EUR_AF=0.3976;SAS_AF=0.2955;AA=C|||;VT=SNP
7	109648269	rs2189360	C	T	100	PASS	AC=1526;AF=0.304712;AN=5008;NS=2504;DP=13854;EAS_AF=0.1498;AMR_AF=0.4323;AFR_AF=0.3033;EUR_AF=0.3907;SAS_AF=0.2873;AA=T|||;VT=SNP
7	109648308	rs61607582	A	G	100	PASS	AC=950;AF=0.189696;AN=5008;NS=2504;DP=13607;EAS_AF=0.3601;AMR_AF=0.0533;AFR_AF=0.2829;EUR_AF=0.0666;SAS_AF=0.1115;AA=A|||;VT=SNP
7	109648440	rs2189361	C	T	100	PASS	AC=3069;AF=0.612819;AN=5008;NS=2504;DP=15588;EAS_AF=0.6141;AMR_AF=0.6787;AFR_AF=0.6982;EUR_AF=0.5626;SAS_AF=0.501;AA=T|||;VT=SNP
7	109648581	rs2523244	C	T	100	PASS	AC=1393;AF=0.278155;AN=5008;NS=2504;DP=17853;EAS_AF=0.1409;AMR_AF=0.4193;AFR_AF=0.2496;EUR_AF=0.3648;SAS_AF=0.2689;AA=T|||;VT=SNP
7	109648649	rs9886284	G	C	100	PASS	AC=685;AF=0.136781;AN=5008;NS=2504;DP=17758;EAS_AF=0.1855;AMR_AF=0.1974;AFR_AF=0.0779;EUR_AF=0.1382;SAS_AF=0.1217;AA=G|||;VT=SNP
7	109648887	rs9886288	G	C	100	PASS	AC=699;AF=0.139577;AN=5008;NS=2504;DP=19226;EAS_AF=0.1815;AMR_AF=0.2003;AFR_AF=0.0915;EUR_AF=0.1392;SAS_AF=0.1186;AA=G|||;VT=SNP
7	109648964	rs2711365	A	T	100	PASS	AC=3113;AF=0.621605;AN=5008;NS=2504;DP=19296;EAS_AF=0.6081;AMR_AF=0.6931;AFR_AF=0.6679;EUR_AF=0.6133;SAS_AF=0.5307;AA=T|||;VT=SNP
7	109648973	rs2711366	A	G	100	PASS	AC=1440;AF=0.28754;AN=5008;NS=2504;DP=19202;EAS_AF=0.1419;AMR_AF=0.4395;AFR_AF=0.2148;EUR_AF=0.4155;SAS_AF=0.2965;AA=A|||;VT=SNP
7	109649166	rs2711367	A	G	100	PASS	AC=1443;AF=0.288139;AN=5008;NS=2504;DP=17266;EAS_AF=0.1448;AMR_AF=0.4409;AFR_AF=0.2156;EUR_AF=0.4175;SAS_AF=0.2924;AA=G|||;VT=SNP
7	109649183	rs2523245	T	C	100	PASS	AC=1632;AF=0.325879;AN=5008;NS=2504;DP=17246;EAS_AF=0.1448;AMR_AF=0.451;AFR_AF=0.3457;EUR_AF=0.4274;SAS_AF=0.2924;AA=C|||;VT=SNP
7	109649284	rs10270991	G	A	100	PASS	AC=892;AF=0.178115;AN=5008;NS=2504;DP=17538;EAS_AF=0.1815;AMR_AF=0.2161;AFR_AF=0.2216;EUR_AF=0.1491;SAS_AF=0.1186;AA=G|||;VT=SNP
7	109649520	rs2523246	C	T	100	PASS	AC=1332;AF=0.265974;AN=5008;NS=2504;DP=15959;EAS_AF=0.1448;AMR_AF=0.415;AFR_AF=0.2073;EUR_AF=0.3648;SAS_AF=0.2628;AA=C|||;VT=SNP
7	109649792	rs2523247	C	A	100	PASS	AC=1435;AF=0.286542;AN=5008;NS=2504;DP=15618;EAS_AF=0.1448;AMR_AF=0.438;AFR_AF=0.2141;EUR_AF=0.4145;SAS_AF=0.2914;AA=C|||;VT=SNP
7	109649819	rs2523248	T	C	100	PASS	AC=1463;AF=0.292133;AN=5008;NS=2504;DP=15057;EAS_AF=0.1458;AMR_AF=0.4438;AFR_AF=0.2148;EUR_AF=0.4304;SAS_AF=0.2975;AA=T|||;VT=SNP
7	109649916	rs2711368	A	G	100	PASS	AC=1465;AF=0.292532;AN=5008;NS=2504;DP=15182;EAS_AF=0.1458;AMR_AF=0.4452;AFR_AF=0.2148;EUR_AF=0.4304;SAS_AF=0.2986;AA=A|||;VT=SNP
7	109650127	rs2523197	T	G	100	PASS	AC=2226;AF=0.444489;AN=5008;NS=2504;DP=14050;EAS_AF=0.3274;AMR_AF=0.6326;AFR_AF=0.4259;EUR_AF=0.5139;SAS_AF=0.3855;AA=T|||;VT=SNP
7	109650136	rs2711369	G	A	100	PASS	AC=2230;AF=0.445288;AN=5008;NS=2504;DP=13901;EAS_AF=0.3274;AMR_AF=0.6326;AFR_AF=0.4289;EUR_AF=0.5139;SAS_AF=0.3855;AA=A|||;VT=SNP
7	109650314	rs2711370	A	G	100	PASS	AC=1464;AF=0.292332;AN=5008;NS=2504;DP=16715;EAS_AF=0.1458;AMR_AF=0.4438;AFR_AF=0.2148;EUR_AF=0.4304;SAS_AF=0.2986;AA=A|||;VT=SNP
7	109650866	rs9641434	T	C	100	PASS	AC=911;AF=0.181909;AN=5008;NS=2504;DP=15070;EAS_AF=0.2877;AMR_AF=0.0648;AFR_AF=0.2526;EUR_AF=0.0994;SAS_AF=0.1452;AA=T|||;VT=SNP
7	109651695	rs2711371	A	T	100	PASS	AC=1375;AF=0.274561;AN=5008;NS=2504;DP=17061;EAS_AF=0.1835;AMR_AF=0.4164;AFR_AF=0.2073;EUR_AF=0.3638;SAS_AF=0.2669;AA=A|||;VT=SNP
7	109651764	rs2711372	A	G	100	PASS	AC=1403;AF=0.280152;AN=5008;NS=2504;DP=15754;EAS_AF=0.1845;AMR_AF=0.4222;AFR_AF=0.208;EUR_AF=0.3797;SAS_AF=0.273;AA=A|||;VT=SNP
7	109652877	rs2523198	G	C	100	PASS	AC=1377;AF=0.27496;AN=5008;NS=2504;DP=18697;EAS_AF=0.1845;AMR_AF=0.4164;AFR_AF=0.2073;EUR_AF=0.3648;SAS_AF=0.2669;AA=G|||;VT=SNP
7	109652925	rs2523199	T	G	100	PASS	AC=1376;AF=0.27476;AN=5008;NS=2504;DP=18852;EAS_AF=0.1845;AMR_AF=0.4164;AFR_AF=0.2057;EUR_AF=0.3648;SAS_AF=0.2679;AA=T|||;VT=SNP
7	109653008	rs10240918	T	C	100	PASS	AC=850;AF=0.169728;AN=5008;NS=2504;DP=19296;EAS_AF=0.1448;AMR_AF=0.2176;AFR_AF=0.2171;EUR_AF=0.1491;SAS_AF=0.1186;AA=T|||;VT=SNP
7	109653135	rs2107163	G	A	100	PASS	AC=1373;AF=0.274161;AN=5008;NS=2504;DP=19821;EAS_AF=0.1835;AMR_AF=0.4135;AFR_AF=0.2057;EUR_AF=0.3658;SAS_AF=0.2669;AA=G|||;VT=SNP
7	109653218	rs2107164	A	G	100	PASS	AC=3192;AF=0.63738;AN=5008;NS=2504;DP=20071;EAS_AF=0.6161;AMR_AF=0.7017;AFR_AF=0.7224;EUR_AF=0.6074;SAS_AF=0.5297;AA=G|||;VT=SNP
7	109654142	rs2523200	G	A	100	PASS	AC=4234;AF=0.845447;AN=5008;NS=2504;DP=14871;EAS_AF=0.994;AMR_AF=0.7853;AFR_AF=0.9818;EUR_AF=0.6382;SAS_AF=0.7638;AA=A|||;VT=SNP
7	109655623	rs2523201	A	C	100	PASS	AC=1306;AF=0.260783;AN=5008;NS=2504;DP=19466;EAS_AF=0.1429;AMR_AF=0.3804;AFR_AF=0.2156;EUR_AF=0.3648;SAS_AF=0.2515;AA=A|||;VT=SNP
7	109656273	rs2523202	G	A	100	PASS	AC=1315;AF=0.26258;AN=5008;NS=2504;DP=11880;EAS_AF=0.1429;AMR_AF=0.3804;AFR_AF=0.2194;EUR_AF=0.3658;SAS_AF=0.2546;AA=A|||;VT=SNP
7	109656435	rs2711373	T	C	100	PASS	AC=1316;AF=0.26278;AN=5008;NS=2504;DP=15416;EAS_AF=0.1448;AMR_AF=0.379;AFR_AF=0.2194;EUR_AF=0.3668;SAS_AF=0.2536;AA=T|||;VT=SNP
7	109656445	rs2523203	A	G	100	PASS	AC=1312;AF=0.261981;AN=5008;NS=2504;DP=15220;EAS_AF=0.1448;AMR_AF=0.379;AFR_AF=0.2171;EUR_AF=0.3658;SAS_AF=0.2536;AA=A|||;VT=SNP
7	109657833	rs2523204	A	C	100	PASS	AC=2322;AF=0.463658;AN=5008;NS=2504;DP=13374;EAS_AF=0.3254;AMR_AF=0.6441;AFR_AF=0.5038;EUR_AF=0.5139;SAS_AF=0.3722;AA=C|||;VT=SNP
7	109658132	rs73197942	C	T	100	PASS	AC=835;AF=0.166733;AN=5008;NS=2504;DP=2292;EAS_AF=0.0903;AMR_AF=0.3012;AFR_AF=0.059;EUR_AF=0.2932;SAS_AF=0.1656;AA=C|||;VT=SNP
7	109658142	rs2523205	T	C	100	PASS	AC=1316;AF=0.26278;AN=5008;NS=2504;DP=3127;EAS_AF=0.1468;AMR_AF=0.379;AFR_AF=0.2186;EUR_AF=0.3658;SAS_AF=0.2536;AA=t|||;VT=SNP
7	109658747	rs73714017	T	A	100	PASS	AC=587;AF=0.117212;AN=5008;NS=2504;DP=13274;EAS_AF=0.1855;AMR_AF=0.0663;AFR_AF=0.1581;EUR_AF=0.0199;SAS_AF=0.1278;AA=T|||;VT=SNP
7	109659225	rs35910146	C	T	100	PASS	AC=551;AF=0.110024;AN=5008;NS=2504;DP=18863;EAS_AF=0.1855;AMR_AF=0.0605;AFR_AF=0.1324;EUR_AF=0.0189;SAS_AF=0.1309;AA=C|||;VT=SNP
7	109660593	rs55753195	T	C	100	PASS	AC=635;AF=0.126797;AN=5008;NS=2504;DP=13757;EAS_AF=0.1865;AMR_AF=0.0677;AFR_AF=0.1936;EUR_AF=0.0189;SAS_AF=0.1278;AA=T|||;VT=SNP
7	109660709	rs73197945	T	C	100	PASS	AC=680;AF=0.135783;AN=5008;NS=2504;DP=14708;EAS_AF=0.1448;AMR_AF=0.2406;AFR_AF=0.0855;EUR_AF=0.1372;SAS_AF=0.1186;AA=T|||;VT=SNP
7	109660934	rs73714018	T	C	100	PASS	AC=581;AF=0.116014;AN=5008;NS=2504;DP=16846;EAS_AF=0.1865;AMR_AF=0.062;AFR_AF=0.1551;EUR_AF=0.0199;SAS_AF=0.1278;AA=T|||;VT=SNP
7	109660956	rs2711352	C	A	100	PASS	AC=2027;AF=0.404752;AN=5008;NS=2504;DP=16785;EAS_AF=0.4256;AMR_AF=0.4366;AFR_AF=0.3238;EUR_AF=0.4632;SAS_AF=0.41;AA=C|||;VT=SNP
7	109661668	rs2711353	G	A	100	PASS	AC=2064;AF=0.412141;AN=5008;NS=2504;DP=15917;EAS_AF=0.4266;AMR_AF=0.4424;AFR_AF=0.3313;EUR_AF=0.4801;SAS_AF=0.4151;AA=g|||;VT=SNP
7	109661992	rs2711354	T	C	100	PASS	AC=2103;AF=0.419928;AN=5008;NS=2504;DP=16240;EAS_AF=0.4623;AMR_AF=0.4452;AFR_AF=0.3321;EUR_AF=0.4801;SAS_AF=0.4151;AA=T|||;VT=SNP
7	109662012	rs2711355	G	C	100	PASS	AC=2103;AF=0.419928;AN=5008;NS=2504;DP=15692;EAS_AF=0.4623;AMR_AF=0.4452;AFR_AF=0.3321;EUR_AF=0.4801;SAS_AF=0.4151;AA=G|||;VT=SNP
7	109662313	rs73714023	G	A	100	PASS	AC=627;AF=0.1252;AN=5008;NS=2504;DP=15150;EAS_AF=0.1845;AMR_AF=0.0677;AFR_AF=0.1891;EUR_AF=0.0189;SAS_AF=0.1278;AA=G|||;VT=SNP
7	109662858	rs2396196	T	C	100	PASS	AC=2956;AF=0.590256;AN=5008;NS=2504;DP=19476;EAS_AF=0.5734;AMR_AF=0.5576;AFR_AF=0.6755;EUR_AF=0.5229;SAS_AF=0.5849;AA=C|||;VT=SNP
7	109664160	rs73714024	G	A	100	PASS	AC=633;AF=0.126398;AN=5008;NS=2504;DP=15490;EAS_AF=0.1855;AMR_AF=0.0677;AFR_AF=0.1929;EUR_AF=0.0189;SAS_AF=0.1278;AA=G|||;VT=SNP
7	109664548	rs4400310	A	C	100	PASS	AC=631;AF=0.125998;AN=5008;NS=2504;DP=16622;EAS_AF=0.1855;AMR_AF=0.062;AFR_AF=0.1929;EUR_AF=0.0209;SAS_AF=0.1278;AA=A|||;VT=SNP
7	109664816	rs4568544	C	G	100	PASS	AC=580;AF=0.115815;AN=5008;NS=2504;DP=16882;EAS_AF=0.1855;AMR_AF=0.062;AFR_AF=0.1551;EUR_AF=0.0199;SAS_AF=0.1278;AA=C|||;VT=SNP
7	109665252	rs73197950	T	C	100	PASS	AC=166;AF=0.033147;AN=5008;NS=2504;DP=16457;EAS_AF=0.002;AMR_AF=0.1081;AFR_AF=0.0023;EUR_AF=0.0547;SAS_AF=0.0317;AA=T|||;VT=SNP
7	109665295	rs73197951	T	C	100	PASS	AC=165;AF=0.0329473;AN=5008;NS=2504;DP=16795;EAS_AF=0.002;AMR_AF=0.1066;AFR_AF=0.0023;EUR_AF=0.0547;SAS_AF=0.0317;AA=T|||;VT=SNP
7	109665598	rs2396197	T	C	100	PASS	AC=619;AF=0.123602;AN=5008;NS=2504;DP=17351;EAS_AF=0.1865;AMR_AF=0.0692;AFR_AF=0.18;EUR_AF=0.0199;SAS_AF=0.1278;AA=T|||;VT=SNP
7	109665915	rs55918323	C	T	100	PASS	AC=546;AF=0.109026;AN=5008;NS=2504;DP=17157;EAS_AF=0.1855;AMR_AF=0.0605;AFR_AF=0.1309;EUR_AF=0.0189;SAS_AF=0.1278;AA=C|||;VT=SNP
7	109666205	rs11767999	C	T	100	PASS	AC=2970;AF=0.593051;AN=5008;NS=2504;DP=15857;EAS_AF=0.5734;AMR_AF=0.5634;AFR_AF=0.6694;EUR_AF=0.5358;SAS_AF=0.59;AA=T|||;VT=SNP
7	109666709	rs2396198	A	G	100	PASS	AC=2369;AF=0.473043;AN=5008;NS=2504;DP=16298;EAS_AF=0.3909;AMR_AF=0.4957;AFR_AF=0.4977;EUR_AF=0.5169;SAS_AF=0.4632;AA=A|||;VT=SNP
7	109667534	rs35044406	G	A	100	PASS	AC=560;AF=0.111821;AN=5008;NS=2504;DP=16802;EAS_AF=0.1845;AMR_AF=0.062;AFR_AF=0.1399;EUR_AF=0.0199;SAS_AF=0.1288;AA=G|||;VT=SNP
7	109667548	rs12539092	A	G	100	PASS	AC=722;AF=0.144169;AN=5008;NS=2504;DP=16816;EAS_AF=0.2817;AMR_AF=0.0576;AFR_AF=0.1074;EUR_AF=0.0974;SAS_AF=0.1616;AA=A|||;VT=SNP
7	109667576	rs73714028	G	A	100	PASS	AC=560;AF=0.111821;AN=5008;NS=2504;DP=16299;EAS_AF=0.1845;AMR_AF=0.062;AFR_AF=0.1399;EUR_AF=0.0199;SAS_AF=0.1288;AA=T|||;VT=SNP
7	109667687	rs73714029	C	G	100	PASS	AC=561;AF=0.112021;AN=5008;NS=2504;DP=15725;EAS_AF=0.1845;AMR_AF=0.062;AFR_AF=0.1407;EUR_AF=0.0199;SAS_AF=0.1288;AA=C|||;VT=SNP
7	109667878	rs76487742	C	A	100	PASS	AC=480;AF=0.0958466;AN=5008;NS=2504;DP=16092;EAS_AF=0.1845;AMR_AF=0.0576;AFR_AF=0.0825;EUR_AF=0.0189;SAS_AF=0.1288;AA=c|||;VT=SNP
7	109668188	rs73714030	A	G	100	PASS	AC=579;AF=0.115615;AN=5008;NS=2504;DP=18359;EAS_AF=0.1845;AMR_AF=0.062;AFR_AF=0.1543;EUR_AF=0.0199;SAS_AF=0.1288;AA=A|||;VT=SNP
7	109668523	rs7790235	G	A	100	PASS	AC=2915;AF=0.582069;AN=5008;NS=2504;DP=18226;EAS_AF=0.5367;AMR_AF=0.5576;AFR_AF=0.6762;EUR_AF=0.5209;SAS_AF=0.5818;AA=A|||;VT=SNP
7	109668702	rs12671674	T	C	100	PASS	AC=723;AF=0.144369;AN=5008;NS=2504;DP=16436;EAS_AF=0.2827;AMR_AF=0.0576;AFR_AF=0.1074;EUR_AF=0.0974;SAS_AF=0.1616;AA=T|||;VT=SNP
7	109669012	rs13242808	A	G	100	PASS	AC=2946;AF=0.588259;AN=5008;NS=2504;DP=15493;EAS_AF=0.5377;AMR_AF=0.5634;AFR_AF=0.677;EUR_AF=0.5388;SAS_AF=0.589;AA=G|||;VT=SNP
7	109669142	rs77437078	C	G	100	PASS	AC=495;AF=0.0988419;AN=5008;NS=2504;DP=16782;EAS_AF=0.1875;AMR_AF=0.0591;AFR_AF=0.09;EUR_AF=0.0199;SAS_AF=0.1288;AA=C|||;VT=SNP
7	109669333	rs73714031	G	A	100	PASS	AC=579;AF=0.115615;AN=5008;NS=2504;DP=17653;EAS_AF=0.1845;AMR_AF=0.062;AFR_AF=0.1543;EUR_AF=0.0199;SAS_AF=0.1288;AA=G|||;VT=SNP
7	109669530	rs4591959	G	T	100	PASS	AC=1573;AF=0.314097;AN=5008;NS=2504;DP=17451;EAS_AF=0.2083;AMR_AF=0.255;AFR_AF=0.3563;EUR_AF=0.3797;SAS_AF=0.3405;AA=G|||;VT=SNP
7	109669577	rs78243551	T	C	100	PASS	AC=721;AF=0.14397;AN=5008;NS=2504;DP=16816;EAS_AF=0.2817;AMR_AF=0.0576;AFR_AF=0.1074;EUR_AF=0.0974;SAS_AF=0.1605;AA=T|||;VT=SNP
7	109670217	rs141446492	G	A	100	PASS	AC=613;AF=0.122404;AN=5008;NS=2504;DP=15188;EAS_AF=0.2817;AMR_AF=0.0346;AFR_AF=0.0976;EUR_AF=0.0457;SAS_AF=0.1329;AA=G|||;VT=SNP
7	109670451	rs4354246	T	G	100	PASS	AC=583;AF=0.116414;AN=5008;NS=2504;DP=18864;EAS_AF=0.1845;AMR_AF=0.0634;AFR_AF=0.1566;EUR_AF=0.0199;SAS_AF=0.1288;AA=T|||;VT=SNP
7	109670857	rs112732844	A	G	100	PASS	AC=730;AF=0.145767;AN=5008;NS=2504;DP=21486;EAS_AF=0.2817;AMR_AF=0.0591;AFR_AF=0.115;EUR_AF=0.0984;SAS_AF=0.1575;AA=A|||;VT=SNP
7	109671343	rs13226456	C	T	100	PASS	AC=1596;AF=0.31869;AN=5008;NS=2504;DP=19621;EAS_AF=0.2093;AMR_AF=0.2536;AFR_AF=0.3729;EUR_AF=0.3797;SAS_AF=0.3415;AA=C|||;VT=SNP
7	109672476	rs6978394	G	T	100	PASS	AC=3647;AF=0.728235;AN=5008;NS=2504;DP=18308;EAS_AF=0.8165;AMR_AF=0.6153;AFR_AF=0.7965;EUR_AF=0.6173;SAS_AF=0.7393;AA=T|||;VT=SNP
7	109672572	rs145425625	G	A	100	PASS	AC=747;AF=0.149161;AN=5008;NS=2504;DP=20357;EAS_AF=0.1409;AMR_AF=0.2392;AFR_AF=0.1573;EUR_AF=0.1203;SAS_AF=0.1125;AA=G|||;VT=SNP
7	109673173	rs113939038	T	C	100	PASS	AC=733;AF=0.146366;AN=5008;NS=2504;DP=18685;EAS_AF=0.2827;AMR_AF=0.0591;AFR_AF=0.1142;EUR_AF=0.0984;SAS_AF=0.1605;AA=T|||;VT=SNP
7	109673220	rs74976619	G	A	100	PASS	AC=1584;AF=0.316294;AN=5008;NS=2504;DP=19344;EAS_AF=0.2093;AMR_AF=0.2536;AFR_AF=0.3646;EUR_AF=0.3797;SAS_AF=0.3405;AA=G|||;VT=SNP
7	109673380	rs138501054	C	G	100	PASS	AC=2902;AF=0.579473;AN=5008;NS=2504;DP=19846;EAS_AF=0.5367;AMR_AF=0.5562;AFR_AF=0.6687;EUR_AF=0.5189;SAS_AF=0.5818;AA=G|||;VT=SNP
7	109673701	rs142943908	T	C	100	PASS	AC=2163;AF=0.431909;AN=5008;NS=2504;DP=19538;EAS_AF=0.3938;AMR_AF=0.317;AFR_AF=0.5182;EUR_AF=0.3986;SAS_AF=0.4703;AA=T|||;VT=SNP
7	109674511	rs141274348	C	T	100	PASS	AC=663;AF=0.132388;AN=5008;NS=2504;DP=3542;EAS_AF=0.2024;AMR_AF=0.0303;AFR_AF=0.2413;EUR_AF=0.0149;SAS_AF=0.1063;AA=C|||;VT=SNP
7	109674569	rs145465801	C	G	100	PASS	AC=586;AF=0.117013;AN=5008;NS=2504;DP=14681;EAS_AF=0.1855;AMR_AF=0.0648;AFR_AF=0.1566;EUR_AF=0.0209;SAS_AF=0.1288;AA=C|||;VT=SNP
7	109674723	rs4727733	T	G	100	PASS	AC=783;AF=0.15635;AN=5008;NS=2504;DP=19679;EAS_AF=0.1438;AMR_AF=0.2464;AFR_AF=0.1611;EUR_AF=0.1372;SAS_AF=0.1186;AA=t|||;VT=SNP
7	109675123	rs7785615	G	T	100	PASS	AC=670;AF=0.133786;AN=5008;NS=2504;DP=19725;EAS_AF=0.1419;AMR_AF=0.2349;AFR_AF=0.084;EUR_AF=0.1362;SAS_AF=0.1186;AA=G|||;VT=SNP
7	109675383	rs7808417	T	G	100	PASS	AC=2941;AF=0.58726;AN=5008;NS=2504;DP=19772;EAS_AF=0.5377;AMR_AF=0.562;AFR_AF=0.6755;EUR_AF=0.5358;SAS_AF=0.59;AA=t|||;VT=SNP
7	109675678	rs59811986	G	A	100	PASS	AC=718;AF=0.143371;AN=5008;NS=2504;DP=20361;EAS_AF=0.2827;AMR_AF=0.0576;AFR_AF=0.1074;EUR_AF=0.0974;SAS_AF=0.1564;AA=G|||;VT=SNP
7	109675853	rs6957231	G	C	100	PASS	AC=2938;AF=0.586661;AN=5008;NS=2504;DP=17027;EAS_AF=0.5357;AMR_AF=0.562;AFR_AF=0.6755;EUR_AF=0.5358;SAS_AF=0.589;AA=C|||;VT=SNP
7	109675855	rs144959002	A	C	100	PASS	AC=582;AF=0.116214;AN=5008;NS=2504;DP=17004;EAS_AF=0.1845;AMR_AF=0.0634;AFR_AF=0.1558;EUR_AF=0.0199;SAS_AF=0.1288;AA=A|||;VT=SNP
7	109675898	rs12673619	G	A	100	PASS	AC=740;AF=0.147764;AN=5008;NS=2504;DP=17097;EAS_AF=0.1419;AMR_AF=0.2392;AFR_AF=0.1513;EUR_AF=0.1203;SAS_AF=0.1125;AA=G|||;VT=SNP
7	109675927	rs6956972	A	G	100	PASS	AC=2938;AF=0.586661;AN=5008;NS=2504;DP=17855;EAS_AF=0.5367;AMR_AF=0.5605;AFR_AF=0.6755;EUR_AF=0.5358;SAS_AF=0.589;AA=G|||;VT=SNP
7	109675970	rs12673593	C	T	100	PASS	AC=675;AF=0.134784;AN=5008;NS=2504;DP=19537;EAS_AF=0.1429;AMR_AF=0.2378;AFR_AF=0.0847;EUR_AF=0.1362;SAS_AF=0.1196;AA=G|||;VT=SNP
7	109676479	rs58618874	G	C	100	PASS	AC=722;AF=0.144169;AN=5008;NS=2504;DP=20999;EAS_AF=0.2827;AMR_AF=0.0576;AFR_AF=0.1082;EUR_AF=0.0974;SAS_AF=0.1595;AA=G|||;VT=SNP
7	109676750	rs6962116	C	T	100	PASS	AC=2935;AF=0.586062;AN=5008;NS=2504;DP=17601;EAS_AF=0.5357;AMR_AF=0.562;AFR_AF=0.6732;EUR_AF=0.5358;SAS_AF=0.589;AA=T|||;VT=SNP
7	109677009	rs12533013	T	C	100	PASS	AC=707;AF=0.141174;AN=5008;NS=2504;DP=18305;EAS_AF=0.2748;AMR_AF=0.0576;AFR_AF=0.1036;EUR_AF=0.0974;SAS_AF=0.1585;AA=T|||;VT=SNP
7	109677042	rs10251582	A	G	100	PASS	AC=770;AF=0.153754;AN=5008;NS=2504;DP=16999;EAS_AF=0.1429;AMR_AF=0.245;AFR_AF=0.1528;EUR_AF=0.1362;SAS_AF=0.1196;AA=A|||;VT=SNP
7	109677088	rs6944758	T	C	100	PASS	AC=1602;AF=0.319888;AN=5008;NS=2504;DP=16889;EAS_AF=0.2083;AMR_AF=0.2536;AFR_AF=0.3782;EUR_AF=0.3797;SAS_AF=0.3415;AA=T|||;VT=SNP
7	109677121	rs73714033	T	G	100	PASS	AC=579;AF=0.115615;AN=5008;NS=2504;DP=16775;EAS_AF=0.1855;AMR_AF=0.0663;AFR_AF=0.1498;EUR_AF=0.0209;SAS_AF=0.1299;AA=T|||;VT=SNP
7	109677297	rs10262280	C	T	100	PASS	AC=1599;AF=0.319289;AN=5008;NS=2504;DP=15905;EAS_AF=0.2083;AMR_AF=0.2522;AFR_AF=0.3759;EUR_AF=0.3797;SAS_AF=0.3425;AA=C|||;VT=SNP
7	109677813	rs10263053	G	A	100	PASS	AC=755;AF=0.150759;AN=5008;NS=2504;DP=18468;EAS_AF=0.1438;AMR_AF=0.2406;AFR_AF=0.1604;EUR_AF=0.1203;SAS_AF=0.1125;AA=G|||;VT=SNP
7	109677953	rs3957266	A	G	100	PASS	AC=2915;AF=0.582069;AN=5008;NS=2504;DP=20160;EAS_AF=0.5377;AMR_AF=0.5576;AFR_AF=0.6747;EUR_AF=0.5199;SAS_AF=0.5838;AA=G|||;VT=SNP
7	109678031	rs7792756	T	G	100	PASS	AC=584;AF=0.116613;AN=5008;NS=2504;DP=20103;EAS_AF=0.1855;AMR_AF=0.0634;AFR_AF=0.1558;EUR_AF=0.0199;SAS_AF=0.1299;AA=T|||;VT=SNP
7	109678286	rs2396199	C	T	100	PASS	AC=1575;AF=0.314497;AN=5008;NS=2504;DP=20053;EAS_AF=0.2083;AMR_AF=0.2522;AFR_AF=0.3585;EUR_AF=0.3797;SAS_AF=0.3415;AA=C|||;VT=SNP
7	109678391	rs4379391	C	G	100	PASS	AC=2943;AF=0.58766;AN=5008;NS=2504;DP=17954;EAS_AF=0.5387;AMR_AF=0.5634;AFR_AF=0.6755;EUR_AF=0.5358;SAS_AF=0.59;AA=G|||;VT=SNP
7	109678561	rs13247668	T	C	100	PASS	AC=910;AF=0.181709;AN=5008;NS=2504;DP=17037;EAS_AF=0.006;AMR_AF=0.2233;AFR_AF=0.115;EUR_AF=0.3648;SAS_AF=0.2352;AA=T|||;VT=SNP
7	109678623	rs13233435	C	G	100	PASS	AC=1589;AF=0.317292;AN=5008;NS=2504;DP=18235;EAS_AF=0.2083;AMR_AF=0.2522;AFR_AF=0.3699;EUR_AF=0.3797;SAS_AF=0.3405;AA=C|||;VT=SNP
7	109678819	rs77318588	T	A	100	PASS	AC=585;AF=0.116813;AN=5008;NS=2504;DP=16380;EAS_AF=0.1855;AMR_AF=0.0648;AFR_AF=0.1558;EUR_AF=0.0199;SAS_AF=0.1299;AA=T|||;VT=SNP
7	109679059	rs28770858	C	T	100	PASS	AC=1574;AF=0.314297;AN=5008;NS=2504;DP=15587;EAS_AF=0.2083;AMR_AF=0.2522;AFR_AF=0.3578;EUR_AF=0.3797;SAS_AF=0.3415;AA=C|||;VT=SNP
7	109679248	rs13221416	T	C	100	PASS	AC=1584;AF=0.316294;AN=5008;NS=2504;DP=15089;EAS_AF=0.2083;AMR_AF=0.2536;AFR_AF=0.3646;EUR_AF=0.3797;SAS_AF=0.3415;AA=T|||;VT=SNP
7	109679298	rs13236877	A	G	100	PASS	AC=1584;AF=0.316294;AN=5008;NS=2504;DP=14859;EAS_AF=0.2083;AMR_AF=0.2536;AFR_AF=0.3646;EUR_AF=0.3797;SAS_AF=0.3415;AA=A|||;VT=SNP
7	109679688	rs10271187	C	T	100	PASS	AC=737;AF=0.147165;AN=5008;NS=2504;DP=17641;EAS_AF=0.1419;AMR_AF=0.2392;AFR_AF=0.149;EUR_AF=0.1203;SAS_AF=0.1125;AA=C|||;VT=SNP
7	109680002	rs59134556	T	A	100	PASS	AC=719;AF=0.14357;AN=5008;NS=2504;DP=16797;EAS_AF=0.2837;AMR_AF=0.0576;AFR_AF=0.1074;EUR_AF=0.0974;SAS_AF=0.1564;AA=T|||;VT=SNP
7	109680029	rs6466318	G	A	100	PASS	AC=3630;AF=0.72484;AN=5008;NS=2504;DP=16788;EAS_AF=0.8185;AMR_AF=0.6138;AFR_AF=0.7829;EUR_AF=0.6173;SAS_AF=0.7393;AA=A|||;VT=SNP
7	109680175	rs6950398	C	T	100	PASS	AC=1580;AF=0.315495;AN=5008;NS=2504;DP=16543;EAS_AF=0.2083;AMR_AF=0.2522;AFR_AF=0.3623;EUR_AF=0.3797;SAS_AF=0.3415;AA=C|||;VT=SNP
7	109681344	rs12540270	C	T	100	PASS	AC=718;AF=0.143371;AN=5008;NS=2504;DP=16807;EAS_AF=0.2827;AMR_AF=0.0576;AFR_AF=0.1082;EUR_AF=0.0974;SAS_AF=0.1554;AA=C|||;VT=SNP
7	109682089	rs75771083	T	C	100	PASS	AC=485;AF=0.096845;AN=5008;NS=2504;DP=13931;EAS_AF=0.1835;AMR_AF=0.0605;AFR_AF=0.0855;EUR_AF=0.0189;SAS_AF=0.1288;AA=T|||;VT=SNP
7	109684654	rs2396200	T	C	100	PASS	AC=577;AF=0.115216;AN=5008;NS=2504;DP=15659;EAS_AF=0.1865;AMR_AF=0.0663;AFR_AF=0.1483;EUR_AF=0.0199;SAS_AF=0.1299;AA=T|||;VT=SNP
7	109684798	rs61031201	C	T	100	PASS	AC=718;AF=0.143371;AN=5008;NS=2504;DP=15354;EAS_AF=0.2847;AMR_AF=0.0576;AFR_AF=0.1074;EUR_AF=0.0944;SAS_AF=0.1575;AA=C|||;VT=SNP
7	109684830	rs1357955	C	A	100	PASS	AC=642;AF=0.128195;AN=5008;NS=2504;DP=15120;EAS_AF=0.1419;AMR_AF=0.2277;AFR_AF=0.0832;EUR_AF=0.1203;SAS_AF=0.1125;AA=C|||;VT=SNP
7	109685382	rs1722073	C	G	100	PASS	AC=2978;AF=0.594649;AN=5008;NS=2504;DP=12956;EAS_AF=0.5714;AMR_AF=0.5648;AFR_AF=0.6732;EUR_AF=0.5398;SAS_AF=0.59;AA=G|||;VT=SNP
7	109685398	rs1722072	A	T	100	PASS	AC=2981;AF=0.595248;AN=5008;NS=2504;DP=12805;EAS_AF=0.5714;AMR_AF=0.5648;AFR_AF=0.6755;EUR_AF=0.5398;SAS_AF=0.59;AA=T|||;VT=SNP
7	109685969	rs1722070	G	A	100	PASS	AC=641;AF=0.127995;AN=5008;NS=2504;DP=13178;EAS_AF=0.1419;AMR_AF=0.2262;AFR_AF=0.0832;EUR_AF=0.1203;SAS_AF=0.1125;AA=G|||;VT=SNP
7	109685995	rs1722069	T	C	100	PASS	AC=3694;AF=0.73762;AN=5008;NS=2504;DP=13451;EAS_AF=0.8552;AMR_AF=0.621;AFR_AF=0.7806;EUR_AF=0.6332;SAS_AF=0.7485;AA=C|||;VT=SNP
7	109686516	rs1723630	G	A	100	PASS	AC=672;AF=0.134185;AN=5008;NS=2504;DP=11790;EAS_AF=0.1419;AMR_AF=0.245;AFR_AF=0.084;EUR_AF=0.1372;SAS_AF=0.1125;AA=G|||;VT=SNP
7	109686580	rs75077022	A	G	100	PASS	AC=584;AF=0.116613;AN=5008;NS=2504;DP=11768;EAS_AF=0.1855;AMR_AF=0.0648;AFR_AF=0.1558;EUR_AF=0.0199;SAS_AF=0.1288;AA=A|||;VT=SNP
7	109686821	rs2690710	G	A	100	PASS	AC=3696;AF=0.738019;AN=5008;NS=2504;DP=11911;EAS_AF=0.8552;AMR_AF=0.621;AFR_AF=0.7837;EUR_AF=0.6332;SAS_AF=0.7464;AA=A|||;VT=SNP
7	109687310	rs1723626	G	A	100	PASS	AC=3637;AF=0.726238;AN=5008;NS=2504;DP=13702;EAS_AF=0.8542;AMR_AF=0.6124;AFR_AF=0.761;EUR_AF=0.6173;SAS_AF=0.7403;AA=A|||;VT=SNP
7	109687380	rs1722098	T	C	100	PASS	AC=2315;AF=0.46226;AN=5008;NS=2504;DP=12778;EAS_AF=0.3859;AMR_AF=0.4914;AFR_AF=0.4675;EUR_AF=0.5159;SAS_AF=0.4581;AA=T|||;VT=SNP
7	109687420	rs1723625	C	A	100	PASS	AC=2311;AF=0.461462;AN=5008;NS=2504;DP=12888;EAS_AF=0.3849;AMR_AF=0.4899;AFR_AF=0.4629;EUR_AF=0.5169;SAS_AF=0.4611;AA=A|||;VT=SNP
7	109687556	rs1723624	C	T	100	PASS	AC=2943;AF=0.58766;AN=5008;NS=2504;DP=12732;EAS_AF=0.5694;AMR_AF=0.5591;AFR_AF=0.6543;EUR_AF=0.5368;SAS_AF=0.589;AA=T|||;VT=SNP
7	109687666	rs3927300	T	A	100	PASS	AC=1581;AF=0.315695;AN=5008;NS=2504;DP=11368;EAS_AF=0.2083;AMR_AF=0.2536;AFR_AF=0.3623;EUR_AF=0.3797;SAS_AF=0.3415;AA=T|||;VT=SNP
7	109687986	rs73714036	A	G	100	PASS	AC=611;AF=0.122005;AN=5008;NS=2504;DP=11900;EAS_AF=0.2857;AMR_AF=0.0346;AFR_AF=0.0953;EUR_AF=0.0457;SAS_AF=0.1299;AA=A|||;VT=SNP
7	109688011	rs13247982	A	G	100	PASS	AC=1600;AF=0.319489;AN=5008;NS=2504;DP=12532;EAS_AF=0.2093;AMR_AF=0.2536;AFR_AF=0.3737;EUR_AF=0.3827;SAS_AF=0.3415;AA=A|||;VT=SNP
7	109688629	rs2690716	T	C	100	PASS	AC=2415;AF=0.482228;AN=5008;NS=2504;DP=19073;EAS_AF=0.3889;AMR_AF=0.5;AFR_AF=0.5318;EUR_AF=0.5189;SAS_AF=0.4611;AA=C|||;VT=SNP
7	109689175	rs73714037	C	T	100	PASS	AC=722;AF=0.144169;AN=5008;NS=2504;DP=18775;EAS_AF=0.2857;AMR_AF=0.0576;AFR_AF=0.1089;EUR_AF=0.0964;SAS_AF=0.1564;AA=C|||;VT=SNP
7	109689307	rs1723633	C	G	100	PASS	AC=3663;AF=0.73143;AN=5008;NS=2504;DP=20066;EAS_AF=0.8204;AMR_AF=0.621;AFR_AF=0.7852;EUR_AF=0.6322;SAS_AF=0.7474;AA=G|||;VT=SNP
7	109689309	rs7806795	G	C	100	PASS	AC=755;AF=0.150759;AN=5008;NS=2504;DP=19596;EAS_AF=0.2857;AMR_AF=0.0605;AFR_AF=0.1324;EUR_AF=0.0964;SAS_AF=0.1564;AA=G|||;VT=SNP
7	109690053	rs1525518	G	T	100	PASS	AC=2946;AF=0.588259;AN=5008;NS=2504;DP=18194;EAS_AF=0.6766;AMR_AF=0.3804;AFR_AF=0.6679;EUR_AF=0.496;SAS_AF=0.6319;AA=T|||;VT=SNP
7	109691540	rs1723634	C	T	100	PASS	AC=641;AF=0.127995;AN=5008;NS=2504;DP=16969;EAS_AF=0.1419;AMR_AF=0.2277;AFR_AF=0.0817;EUR_AF=0.1203;SAS_AF=0.1135;AA=C|||;VT=SNP
7	109692550	rs1404852	T	C	100	PASS	AC=2969;AF=0.592851;AN=5008;NS=2504;DP=17025;EAS_AF=0.6776;AMR_AF=0.3833;AFR_AF=0.68;EUR_AF=0.496;SAS_AF=0.636;AA=A|||;VT=SNP
7	109692637	rs6952898	A	T	100	PASS	AC=505;AF=0.100839;AN=5008;NS=2504;DP=16243;EAS_AF=0.1696;AMR_AF=0.0605;AFR_AF=0.1089;EUR_AF=0.0209;SAS_AF=0.1299;AA=A|||;VT=SNP
7	109693186	rs1357956	G	A	100	PASS	AC=2962;AF=0.591454;AN=5008;NS=2504;DP=16341;EAS_AF=0.6766;AMR_AF=0.3833;AFR_AF=0.6778;EUR_AF=0.496;SAS_AF=0.6329;AA=G|||;VT=SNP
7	109693406	rs76354773	T	G	100	PASS	AC=628;AF=0.125399;AN=5008;NS=2504;DP=14064;EAS_AF=0.3006;AMR_AF=0.036;AFR_AF=0.0946;EUR_AF=0.0457;SAS_AF=0.1319;AA=T|||;VT=SNP
7	109693524	rs75926285	G	A	100	PASS	AC=549;AF=0.109625;AN=5008;NS=2504;DP=13724;EAS_AF=0.1706;AMR_AF=0.0634;AFR_AF=0.1407;EUR_AF=0.0199;SAS_AF=0.1299;AA=G|||;VT=SNP
7	109694639	rs6945798	T	C	100	PASS	AC=2985;AF=0.596046;AN=5008;NS=2504;DP=15636;EAS_AF=0.6786;AMR_AF=0.3847;AFR_AF=0.6876;EUR_AF=0.498;SAS_AF=0.638;AA=T|||;VT=SNP
7	109694667	rs73714040	T	C	100	PASS	AC=581;AF=0.116014;AN=5008;NS=2504;DP=17248;EAS_AF=0.1687;AMR_AF=0.0648;AFR_AF=0.1634;EUR_AF=0.0219;SAS_AF=0.1309;AA=T|||;VT=SNP
7	109694807	rs1722099	T	A	100	PASS	AC=671;AF=0.133986;AN=5008;NS=2504;DP=18449;EAS_AF=0.1458;AMR_AF=0.2334;AFR_AF=0.0817;EUR_AF=0.1362;SAS_AF=0.1196;AA=T|||;VT=SNP
7	109694999	rs6964610	G	A	100	PASS	AC=2401;AF=0.479433;AN=5008;NS=2504;DP=18990;EAS_AF=0.5069;AMR_AF=0.3199;AFR_AF=0.5242;EUR_AF=0.4761;SAS_AF=0.5072;AA=G|||;VT=SNP
7	109695025	rs4582491	C	T	100	PASS	AC=741;AF=0.147963;AN=5008;NS=2504;DP=19602;EAS_AF=0.3006;AMR_AF=0.0591;AFR_AF=0.1074;EUR_AF=0.0964;SAS_AF=0.1616;AA=T|||;VT=SNP
7	109695585	rs1525522	C	T	100	PASS	AC=917;AF=0.183107;AN=5008;NS=2504;DP=16913;EAS_AF=0.006;AMR_AF=0.2219;AFR_AF=0.121;EUR_AF=0.3648;SAS_AF=0.2352;AA=C|||;VT=SNP
7	109695777	rs12113623	T	C	100	PASS	AC=916;AF=0.182907;AN=5008;NS=2504;DP=15256;EAS_AF=0.006;AMR_AF=0.2262;AFR_AF=0.118;EUR_AF=0.3648;SAS_AF=0.2352;AA=T|||;VT=SNP
7	109695850	rs73714043	A	G	100	PASS	AC=746;AF=0.148962;AN=5008;NS=2504;DP=15950;EAS_AF=0.3006;AMR_AF=0.0591;AFR_AF=0.1097;EUR_AF=0.0984;SAS_AF=0.1616;AA=A|||;VT=SNP
7	109695905	rs1404857	G	C	100	PASS	AC=2983;AF=0.595647;AN=5008;NS=2504;DP=15049;EAS_AF=0.6776;AMR_AF=0.3847;AFR_AF=0.6868;EUR_AF=0.5;SAS_AF=0.636;AA=G|||;VT=SNP
7	109696162	rs1404856	T	G	100	PASS	AC=2990;AF=0.597045;AN=5008;NS=2504;DP=16164;EAS_AF=0.6776;AMR_AF=0.3862;AFR_AF=0.6884;EUR_AF=0.502;SAS_AF=0.638;AA=T|||;VT=SNP
7	109696175	rs1525521	T	C	100	PASS	AC=709;AF=0.141573;AN=5008;NS=2504;DP=16764;EAS_AF=0.1796;AMR_AF=0.2406;AFR_AF=0.0817;EUR_AF=0.1362;SAS_AF=0.1186;AA=T|||;VT=SNP
7	109697157	rs6975130	A	G	100	PASS	AC=584;AF=0.116613;AN=5008;NS=2504;DP=7805;EAS_AF=0.1716;AMR_AF=0.0648;AFR_AF=0.1634;EUR_AF=0.0219;SAS_AF=0.1309;AA=A|||;VT=SNP
7	109697253	rs10261784	G	A	100	PASS	AC=2968;AF=0.592652;AN=5008;NS=2504;DP=10700;EAS_AF=0.6776;AMR_AF=0.3862;AFR_AF=0.674;EUR_AF=0.502;SAS_AF=0.635;AA=G|||;VT=SNP
7	109697278	rs6957695	T	C	100	PASS	AC=2969;AF=0.592851;AN=5008;NS=2504;DP=10920;EAS_AF=0.6776;AMR_AF=0.3862;AFR_AF=0.6747;EUR_AF=0.502;SAS_AF=0.635;AA=T|||;VT=SNP
7	109697521	rs6971210	T	C	100	PASS	AC=672;AF=0.134185;AN=5008;NS=2504;DP=14939;EAS_AF=0.2014;AMR_AF=0.0303;AFR_AF=0.2428;EUR_AF=0.0179;SAS_AF=0.1115;AA=T|||;VT=SNP
7	109697590	rs1404855	T	C	100	PASS	AC=2990;AF=0.597045;AN=5008;NS=2504;DP=15494;EAS_AF=0.6776;AMR_AF=0.3862;AFR_AF=0.6884;EUR_AF=0.502;SAS_AF=0.638;AA=T|||;VT=SNP
7	109697675	rs1404854	G	A	100	PASS	AC=693;AF=0.138379;AN=5008;NS=2504;DP=16399;EAS_AF=0.1419;AMR_AF=0.2334;AFR_AF=0.1188;EUR_AF=0.1193;SAS_AF=0.1135;AA=G|||;VT=SNP
7	109698446	rs6956533	C	T	100	PASS	AC=908;AF=0.18131;AN=5008;NS=2504;DP=11605;EAS_AF=0.006;AMR_AF=0.2233;AFR_AF=0.115;EUR_AF=0.3638;SAS_AF=0.2342;AA=C|||;VT=SNP
7	109698547	rs73714044	T	A	100	PASS	AC=566;AF=0.113019;AN=5008;NS=2504;DP=12238;EAS_AF=0.1716;AMR_AF=0.0648;AFR_AF=0.1498;EUR_AF=0.0219;SAS_AF=0.1309;AA=T|||;VT=SNP
7	109699942	rs150203133	A	G	100	PASS	AC=770;AF=0.153754;AN=5008;NS=2504;DP=18406;EAS_AF=0.006;AMR_AF=0.2133;AFR_AF=0.0182;EUR_AF=0.3608;SAS_AF=0.2342;AA=a|||;VT=SNP
7	109701190	rs2204469	A	T	100	PASS	AC=2949;AF=0.588858;AN=5008;NS=2504;DP=15351;EAS_AF=0.6776;AMR_AF=0.3818;AFR_AF=0.6657;EUR_AF=0.497;SAS_AF=0.635;AA=A|||;VT=SNP
7	109703062	rs2249789	C	T	100	PASS	AC=3622;AF=0.723243;AN=5008;NS=2504;DP=14788;EAS_AF=0.8165;AMR_AF=0.6225;AFR_AF=0.7398;EUR_AF=0.6362;SAS_AF=0.7658;AA=T|||;VT=SNP
7	109703309	rs2396205	T	C	100	PASS	AC=2883;AF=0.575679;AN=5008;NS=2504;DP=13417;EAS_AF=0.6766;AMR_AF=0.3631;AFR_AF=0.6415;EUR_AF=0.4791;SAS_AF=0.6329;AA=C|||;VT=SNP
7	109703925	rs1618049	C	G	100	PASS	AC=3706;AF=0.740016;AN=5008;NS=2504;DP=16078;EAS_AF=0.8194;AMR_AF=0.634;AFR_AF=0.7943;EUR_AF=0.6392;SAS_AF=0.7638;AA=G|||;VT=SNP
7	109704591	rs7784323	A	C	100	PASS	AC=643;AF=0.128395;AN=5008;NS=2504;DP=13199;EAS_AF=0.2034;AMR_AF=0.0288;AFR_AF=0.2179;EUR_AF=0.0199;SAS_AF=0.1125;AA=A|||;VT=SNP
7	109705384	rs1525513	G	T	100	PASS	AC=2875;AF=0.574081;AN=5008;NS=2504;DP=17368;EAS_AF=0.6756;AMR_AF=0.3602;AFR_AF=0.6384;EUR_AF=0.4771;SAS_AF=0.6339;AA=G|||;VT=SNP
7	109705423	rs1525512	T	G	100	PASS	AC=2342;AF=0.467652;AN=5008;NS=2504;DP=18016;EAS_AF=0.504;AMR_AF=0.317;AFR_AF=0.4811;EUR_AF=0.4831;SAS_AF=0.5031;AA=T|||;VT=SNP
7	109705689	rs1723622	G	C	100	PASS	AC=3675;AF=0.733826;AN=5008;NS=2504;DP=17513;EAS_AF=0.8542;AMR_AF=0.6182;AFR_AF=0.7534;EUR_AF=0.6352;SAS_AF=0.7669;AA=C|||;VT=SNP
7	109706416	rs76883315	A	G	100	PASS	AC=518;AF=0.103435;AN=5008;NS=2504;DP=14254;EAS_AF=0.1736;AMR_AF=0.062;AFR_AF=0.1135;EUR_AF=0.0219;SAS_AF=0.1309;AA=A|||;VT=SNP
7	109708583	rs1722100	C	T	100	PASS	AC=3643;AF=0.727436;AN=5008;NS=2504;DP=21352;EAS_AF=0.8155;AMR_AF=0.6167;AFR_AF=0.7753;EUR_AF=0.6213;SAS_AF=0.7597;AA=T|||;VT=SNP
7	109708676	rs13233541	G	A	100	PASS	AC=2885;AF=0.576078;AN=5008;NS=2504;DP=20689;EAS_AF=0.6756;AMR_AF=0.3617;AFR_AF=0.6445;EUR_AF=0.4801;SAS_AF=0.6319;AA=G|||;VT=SNP
7	109708737	rs13233450	C	G	100	PASS	AC=2887;AF=0.576478;AN=5008;NS=2504;DP=19648;EAS_AF=0.6756;AMR_AF=0.3617;AFR_AF=0.6445;EUR_AF=0.4801;SAS_AF=0.6339;AA=G|||;VT=SNP
7	109709097	rs11509191	G	C	100	PASS	AC=2890;AF=0.577077;AN=5008;NS=2504;DP=15252;EAS_AF=0.6756;AMR_AF=0.3631;AFR_AF=0.646;EUR_AF=0.4801;SAS_AF=0.6339;AA=g|||;VT=SNP
7	109709131	rs1722102	T	C	100	PASS	AC=3610;AF=0.720847;AN=5008;NS=2504;DP=15838;EAS_AF=0.8185;AMR_AF=0.611;AFR_AF=0.7526;EUR_AF=0.6203;SAS_AF=0.7587;AA=-|||;VT=SNP
7	109709737	rs1722103	G	A	100	PASS	AC=3660;AF=0.730831;AN=5008;NS=2504;DP=16243;EAS_AF=0.8185;AMR_AF=0.6153;AFR_AF=0.789;EUR_AF=0.6203;SAS_AF=0.7577;AA=A|||;VT=SNP
7	109709943	rs10271342	C	T	100	PASS	AC=2301;AF=0.459465;AN=5008;NS=2504;DP=15954;EAS_AF=0.495;AMR_AF=0.2997;AFR_AF=0.4864;EUR_AF=0.4592;SAS_AF=0.5;AA=T|||;VT=SNP
7	109710244	rs1589874	G	C	100	PASS	AC=2873;AF=0.573682;AN=5008;NS=2504;DP=15494;EAS_AF=0.6696;AMR_AF=0.3631;AFR_AF=0.6415;EUR_AF=0.4791;SAS_AF=0.6299;AA=C|||;VT=SNP
7	109710334	rs77515532	G	T	100	PASS	AC=625;AF=0.1248;AN=5008;NS=2504;DP=15317;EAS_AF=0.1954;AMR_AF=0.0288;AFR_AF=0.2133;EUR_AF=0.0179;SAS_AF=0.1104;AA=G|||;VT=SNP
7	109710507	rs35150030	T	C	100	PASS	AC=2306;AF=0.460463;AN=5008;NS=2504;DP=15778;EAS_AF=0.496;AMR_AF=0.2997;AFR_AF=0.4871;EUR_AF=0.4592;SAS_AF=0.5031;AA=T|||;VT=SNP
7	109710535	rs17157374	T	C	100	PASS	AC=637;AF=0.127196;AN=5008;NS=2504;DP=15505;EAS_AF=0.2956;AMR_AF=0.036;AFR_AF=0.1014;EUR_AF=0.0487;SAS_AF=0.1339;AA=T|||;VT=SNP
7	109710631	rs62481969	T	A	100	PASS	AC=2307;AF=0.460663;AN=5008;NS=2504;DP=16002;EAS_AF=0.497;AMR_AF=0.2997;AFR_AF=0.4871;EUR_AF=0.4592;SAS_AF=0.5031;AA=A|||;VT=SNP
7	109710776	rs11509937	T	C	100	PASS	AC=2307;AF=0.460663;AN=5008;NS=2504;DP=14150;EAS_AF=0.497;AMR_AF=0.2997;AFR_AF=0.4871;EUR_AF=0.4592;SAS_AF=0.5031;AA=T|||;VT=SNP
7	109710901	rs7788476	A	T	100	PASS	AC=2306;AF=0.460463;AN=5008;NS=2504;DP=15332;EAS_AF=0.497;AMR_AF=0.2997;AFR_AF=0.4864;EUR_AF=0.4592;SAS_AF=0.5031;AA=A|||;VT=SNP
7	109710998	rs7788978	G	C	100	PASS	AC=671;AF=0.133986;AN=5008;NS=2504;DP=15548;EAS_AF=0.1845;AMR_AF=0.2565;AFR_AF=0.0129;EUR_AF=0.159;SAS_AF=0.1329;AA=g|||;VT=SNP
7	109711074	rs1723620	A	C	100	PASS	AC=807;AF=0.161142;AN=5008;NS=2504;DP=14660;EAS_AF=0.1865;AMR_AF=0.2637;AFR_AF=0.1097;EUR_AF=0.16;SAS_AF=0.1329;AA=A|||;VT=SNP
7	109711280	rs7788952	A	G	100	PASS	AC=1480;AF=0.295527;AN=5008;NS=2504;DP=17951;EAS_AF=0.2024;AMR_AF=0.232;AFR_AF=0.32;EUR_AF=0.3569;SAS_AF=0.3405;AA=A|||;VT=SNP
7	109711537	rs7793344	G	A	100	PASS	AC=2192;AF=0.4377;AN=5008;NS=2504;DP=19033;EAS_AF=0.496;AMR_AF=0.2709;AFR_AF=0.4811;EUR_AF=0.4056;SAS_AF=0.4703;AA=A|||;VT=SNP
7	109712514	rs1723619	C	T	100	PASS	AC=4852;AF=0.96885;AN=5008;NS=2504;DP=14635;EAS_AF=0.9544;AMR_AF=0.987;AFR_AF=0.9455;EUR_AF=0.9811;SAS_AF=0.9898;AA=T|||;VT=SNP
7	109713113	rs10254489	A	G	100	PASS	AC=2297;AF=0.458666;AN=5008;NS=2504;DP=14105;EAS_AF=0.495;AMR_AF=0.2968;AFR_AF=0.4856;EUR_AF=0.4592;SAS_AF=0.499;AA=A|||;VT=SNP
7	109713426	rs10257670	A	C	100	PASS	AC=2297;AF=0.458666;AN=5008;NS=2504;DP=15122;EAS_AF=0.495;AMR_AF=0.2968;AFR_AF=0.4849;EUR_AF=0.4602;SAS_AF=0.499;AA=C|||;VT=SNP
7	109713961	rs9648951	A	G	100	PASS	AC=2298;AF=0.458866;AN=5008;NS=2504;DP=19104;EAS_AF=0.494;AMR_AF=0.2968;AFR_AF=0.4849;EUR_AF=0.4592;SAS_AF=0.502;AA=G|||;VT=SNP
7	109713973	rs11761488	G	A	100	PASS	AC=2295;AF=0.458267;AN=5008;NS=2504;DP=19376;EAS_AF=0.4931;AMR_AF=0.2968;AFR_AF=0.4841;EUR_AF=0.4573;SAS_AF=0.5031;AA=G|||;VT=SNP
7	109713993	rs9649330	C	G	100	PASS	AC=723;AF=0.144369;AN=5008;NS=2504;DP=19605;EAS_AF=0.005;AMR_AF=0.1931;AFR_AF=0.0166;EUR_AF=0.337;SAS_AF=0.228;AA=C|||;VT=SNP
7	109714185	rs9649331	T	C	100	PASS	AC=2298;AF=0.458866;AN=5008;NS=2504;DP=16950;EAS_AF=0.494;AMR_AF=0.2954;AFR_AF=0.4841;EUR_AF=0.4602;SAS_AF=0.5031;AA=T|||;VT=SNP
7	109715320	rs10236852	G	T	100	PASS	AC=630;AF=0.125799;AN=5008;NS=2504;DP=17000;EAS_AF=0.1984;AMR_AF=0.0288;AFR_AF=0.2133;EUR_AF=0.0179;SAS_AF=0.1125;AA=G|||;VT=SNP
7	109715878	rs10252868	T	C	100	PASS	AC=2862;AF=0.571486;AN=5008;NS=2504;DP=15636;EAS_AF=0.6687;AMR_AF=0.3617;AFR_AF=0.6301;EUR_AF=0.4821;SAS_AF=0.6329;AA=T|||;VT=SNP
7	109716137	rs1723657	C	T	100	PASS	AC=3590;AF=0.716853;AN=5008;NS=2504;DP=19364;EAS_AF=0.8145;AMR_AF=0.6225;AFR_AF=0.7171;EUR_AF=0.6372;SAS_AF=0.7648;AA=T|||;VT=SNP
7	109717100	rs60173545	A	G	100	PASS	AC=556;AF=0.111022;AN=5008;NS=2504;DP=16654;EAS_AF=0.1716;AMR_AF=0.062;AFR_AF=0.1445;EUR_AF=0.0209;SAS_AF=0.1309;AA=A|||;VT=SNP
7	109717196	rs1608842	G	A	100	PASS	AC=725;AF=0.144768;AN=5008;NS=2504;DP=17609;EAS_AF=0.1458;AMR_AF=0.2522;AFR_AF=0.1044;EUR_AF=0.1402;SAS_AF=0.1268;AA=G|||;VT=SNP
7	109717281	rs12536439	T	C	100	PASS	AC=2864;AF=0.571885;AN=5008;NS=2504;DP=16091;EAS_AF=0.6696;AMR_AF=0.3631;AFR_AF=0.6301;EUR_AF=0.4821;SAS_AF=0.6329;AA=T|||;VT=SNP
7	109717708	rs78122398	T	C	100	PASS	AC=435;AF=0.086861;AN=5008;NS=2504;DP=21531;EAS_AF=0.1984;AMR_AF=0.0231;AFR_AF=0.0696;EUR_AF=0.0169;SAS_AF=0.1125;AA=T|||;VT=SNP
7	109717717	rs1722104	T	C	100	PASS	AC=3613;AF=0.721446;AN=5008;NS=2504;DP=21359;EAS_AF=0.8165;AMR_AF=0.6153;AFR_AF=0.7352;EUR_AF=0.6382;SAS_AF=0.7658;AA=T|||;VT=SNP
7	109717860	rs1723655	A	C	100	PASS	AC=3634;AF=0.725639;AN=5008;NS=2504;DP=20589;EAS_AF=0.8185;AMR_AF=0.6153;AFR_AF=0.7489;EUR_AF=0.6392;SAS_AF=0.7658;AA=C|||;VT=SNP
7	109717920	rs149268931	C	T	100	PASS	AC=556;AF=0.111022;AN=5008;NS=2504;DP=18663;EAS_AF=0.1716;AMR_AF=0.062;AFR_AF=0.1445;EUR_AF=0.0209;SAS_AF=0.1309;AA=C|||;VT=SNP
7	109717924	rs1723654	G	C	100	PASS	AC=3611;AF=0.721046;AN=5008;NS=2504;DP=18475;EAS_AF=0.8165;AMR_AF=0.6167;AFR_AF=0.736;EUR_AF=0.6372;SAS_AF=0.7628;AA=C|||;VT=SNP
7	109718216	rs1722105	C	T	100	PASS	AC=3582;AF=0.715256;AN=5008;NS=2504;DP=19148;EAS_AF=0.8145;AMR_AF=0.6095;AFR_AF=0.7352;EUR_AF=0.6223;SAS_AF=0.7566;AA=T|||;VT=SNP
7	109718270	rs1723653	G	A	100	PASS	AC=3581;AF=0.715056;AN=5008;NS=2504;DP=18189;EAS_AF=0.8145;AMR_AF=0.6095;AFR_AF=0.7345;EUR_AF=0.6223;SAS_AF=0.7566;AA=A|||;VT=SNP
7	109718671	rs28878797	G	T	100	PASS	AC=628;AF=0.125399;AN=5008;NS=2504;DP=18802;EAS_AF=0.1974;AMR_AF=0.0288;AFR_AF=0.2133;EUR_AF=0.0179;SAS_AF=0.1115;AA=G|||;VT=SNP
7	109718766	rs2949792	T	C	100	PASS	AC=3591;AF=0.717053;AN=5008;NS=2504;DP=18552;EAS_AF=0.8185;AMR_AF=0.611;AFR_AF=0.7375;EUR_AF=0.6233;SAS_AF=0.7566;AA=T|||;VT=SNP
7	109719099	rs1723652	G	A	100	PASS	AC=729;AF=0.145567;AN=5008;NS=2504;DP=15889;EAS_AF=0.1488;AMR_AF=0.2478;AFR_AF=0.1074;EUR_AF=0.1402;SAS_AF=0.1268;AA=G|||;VT=SNP
7	109719227	rs10282205	T	C	100	PASS	AC=2865;AF=0.572085;AN=5008;NS=2504;DP=16990;EAS_AF=0.6696;AMR_AF=0.3631;AFR_AF=0.6301;EUR_AF=0.4821;SAS_AF=0.6339;AA=T|||;VT=SNP
7	109719287	rs1722106	T	C	100	PASS	AC=3621;AF=0.723043;AN=5008;NS=2504;DP=17161;EAS_AF=0.8175;AMR_AF=0.6167;AFR_AF=0.739;EUR_AF=0.6392;SAS_AF=0.7658;AA=T|||;VT=SNP
7	109719318	rs1723651	T	C	100	PASS	AC=3621;AF=0.723043;AN=5008;NS=2504;DP=16936;EAS_AF=0.8175;AMR_AF=0.6167;AFR_AF=0.739;EUR_AF=0.6392;SAS_AF=0.7658;AA=T|||;VT=SNP
7	109719487	rs1723650	G	T	100	PASS	AC=3609;AF=0.720647;AN=5008;NS=2504;DP=16800;EAS_AF=0.8155;AMR_AF=0.6138;AFR_AF=0.7375;EUR_AF=0.6382;SAS_AF=0.7607;AA=T|||;VT=SNP
7	109720115	rs76833863	T	C	100	PASS	AC=489;AF=0.0976438;AN=5008;NS=2504;DP=20098;EAS_AF=0.1736;AMR_AF=0.0605;AFR_AF=0.093;EUR_AF=0.0209;SAS_AF=0.1309;AA=T|||;VT=SNP
7	109720212	rs1608841	C	G	100	PASS	AC=3553;AF=0.709465;AN=5008;NS=2504;DP=19846;EAS_AF=0.8135;AMR_AF=0.6095;AFR_AF=0.7163;EUR_AF=0.6213;SAS_AF=0.7546;AA=G|||;VT=SNP
7	109720321	rs1723649	G	A	100	PASS	AC=3556;AF=0.710064;AN=5008;NS=2504;DP=19169;EAS_AF=0.8135;AMR_AF=0.611;AFR_AF=0.7171;EUR_AF=0.6213;SAS_AF=0.7556;AA=A|||;VT=SNP
7	109720337	rs1723648	G	A	100	PASS	AC=3553;AF=0.709465;AN=5008;NS=2504;DP=19108;EAS_AF=0.8135;AMR_AF=0.611;AFR_AF=0.7156;EUR_AF=0.6213;SAS_AF=0.7546;AA=A|||;VT=SNP
7	109720628	rs12539392	C	T	100	PASS	AC=596;AF=0.11901;AN=5008;NS=2504;DP=19114;EAS_AF=0.1458;AMR_AF=0.2421;AFR_AF=0.0129;EUR_AF=0.1392;SAS_AF=0.1268;AA=C|||;VT=SNP
7	109720756	rs73714048	A	G	100	PASS	AC=583;AF=0.116414;AN=5008;NS=2504;DP=18617;EAS_AF=0.1736;AMR_AF=0.0634;AFR_AF=0.1634;EUR_AF=0.0209;SAS_AF=0.1299;AA=A|||;VT=SNP
7	109720780	rs1404859	G	A	100	PASS	AC=1287;AF=0.256989;AN=5008;NS=2504;DP=18532;EAS_AF=0.3194;AMR_AF=0.3112;AFR_AF=0.2549;EUR_AF=0.16;SAS_AF=0.2566;AA=G|||;VT=SNP
7	109720858	rs12673278	C	T	100	PASS	AC=730;AF=0.145767;AN=5008;NS=2504;DP=17891;EAS_AF=0.2917;AMR_AF=0.0418;AFR_AF=0.1747;EUR_AF=0.0497;SAS_AF=0.1288;AA=C|||;VT=SNP
7	109720986	rs10245119	A	G	100	PASS	AC=1588;AF=0.317093;AN=5008;NS=2504;DP=18401;EAS_AF=0.2024;AMR_AF=0.2579;AFR_AF=0.3245;EUR_AF=0.4125;SAS_AF=0.3691;AA=A|||;VT=SNP
7	109722332	rs77185750	T	A	100	PASS	AC=505;AF=0.100839;AN=5008;NS=2504;DP=15848;EAS_AF=0.1716;AMR_AF=0.062;AFR_AF=0.1059;EUR_AF=0.0209;SAS_AF=0.1309;AA=T|||;VT=SNP
7	109722969	rs13340481	C	T	100	PASS	AC=572;AF=0.114217;AN=5008;NS=2504;DP=21189;EAS_AF=0.1687;AMR_AF=0.0634;AFR_AF=0.1573;EUR_AF=0.0219;SAS_AF=0.1309;AA=C|||;VT=SNP
7	109723879	rs113381242	A	G	100	PASS	AC=110;AF=0.0219649;AN=5008;NS=2504;DP=17973;EAS_AF=0.003;AMR_AF=0.0317;AFR_AF=0.0023;EUR_AF=0.0567;SAS_AF=0.0256;AA=A|||;VT=SNP
7	109724397	rs73714049	C	T	100	PASS	AC=616;AF=0.123003;AN=5008;NS=2504;DP=19312;EAS_AF=0.2847;AMR_AF=0.0346;AFR_AF=0.0946;EUR_AF=0.0497;SAS_AF=0.1329;AA=C|||;VT=SNP
7	109724732	rs1815112	T	C	100	PASS	AC=1492;AF=0.297923;AN=5008;NS=2504;DP=17860;EAS_AF=0.2083;AMR_AF=0.2262;AFR_AF=0.3245;EUR_AF=0.3588;SAS_AF=0.3425;AA=T|||;VT=SNP
7	109725412	rs884454	A	G	100	PASS	AC=1488;AF=0.297125;AN=5008;NS=2504;DP=11946;EAS_AF=0.2044;AMR_AF=0.2262;AFR_AF=0.3245;EUR_AF=0.3588;SAS_AF=0.3425;AA=A|||;VT=SNP
7	109725843	rs75127408	A	G	100	PASS	AC=567;AF=0.113219;AN=5008;NS=2504;DP=12833;EAS_AF=0.1706;AMR_AF=0.0634;AFR_AF=0.1528;EUR_AF=0.0209;SAS_AF=0.1309;AA=A|||;VT=SNP
7	109725961	rs1722028	C	G	100	PASS	AC=1494;AF=0.298323;AN=5008;NS=2504;DP=14354;EAS_AF=0.2044;AMR_AF=0.2262;AFR_AF=0.329;EUR_AF=0.3588;SAS_AF=0.3425;AA=C|||;VT=SNP
7	109726454	rs1357954	A	C	100	PASS	AC=1495;AF=0.298522;AN=5008;NS=2504;DP=17980;EAS_AF=0.2024;AMR_AF=0.2262;AFR_AF=0.3313;EUR_AF=0.3588;SAS_AF=0.3425;AA=A|||;VT=SNP
7	109726507	rs12538565	A	G	100	PASS	AC=701;AF=0.139976;AN=5008;NS=2504;DP=17574;EAS_AF=0.2857;AMR_AF=0.0418;AFR_AF=0.1543;EUR_AF=0.0507;SAS_AF=0.1319;AA=A|||;VT=SNP
7	109727058	rs1632726	G	C	100	PASS	AC=1483;AF=0.296126;AN=5008;NS=2504;DP=16963;EAS_AF=0.2024;AMR_AF=0.2262;AFR_AF=0.323;EUR_AF=0.3588;SAS_AF=0.3415;AA=g|||;VT=SNP
7	109727085	rs73714050	C	A	100	PASS	AC=613;AF=0.122404;AN=5008;NS=2504;DP=17637;EAS_AF=0.2847;AMR_AF=0.0346;AFR_AF=0.0946;EUR_AF=0.0497;SAS_AF=0.1299;AA=C|||;VT=SNP
7	109727501	rs56785375	C	T	100	PASS	AC=582;AF=0.116214;AN=5008;NS=2504;DP=18272;EAS_AF=0.1716;AMR_AF=0.0663;AFR_AF=0.1596;EUR_AF=0.0209;SAS_AF=0.1339;AA=C|||;VT=SNP
7	109727947	rs1722029	T	G	100	PASS	AC=2219;AF=0.443091;AN=5008;NS=2504;DP=18848;EAS_AF=0.4881;AMR_AF=0.2709;AFR_AF=0.503;EUR_AF=0.4095;SAS_AF=0.4724;AA=T|||;VT=SNP
7	109728166	rs1723606	A	C	100	PASS	AC=2316;AF=0.46246;AN=5008;NS=2504;DP=19088;EAS_AF=0.4871;AMR_AF=0.2954;AFR_AF=0.5023;EUR_AF=0.4602;SAS_AF=0.5041;AA=A|||;VT=SNP
7	109728594	rs1723607	A	C	100	PASS	AC=3631;AF=0.72504;AN=5008;NS=2504;DP=17434;EAS_AF=0.8204;AMR_AF=0.6225;AFR_AF=0.7587;EUR_AF=0.6203;SAS_AF=0.7618;AA=C|||;VT=SNP
7	109728633	rs2692404	G	C	100	PASS	AC=1485;AF=0.296526;AN=5008;NS=2504;DP=16358;EAS_AF=0.2044;AMR_AF=0.2262;AFR_AF=0.3215;EUR_AF=0.3598;SAS_AF=0.3425;AA=G|||;VT=SNP
7	109728708	rs1723608	G	A	100	PASS	AC=3622;AF=0.723243;AN=5008;NS=2504;DP=15510;EAS_AF=0.8175;AMR_AF=0.6153;AFR_AF=0.7587;EUR_AF=0.6203;SAS_AF=0.7607;AA=A|||;VT=SNP
7	109728789	rs7784037	T	C	100	PASS	AC=726;AF=0.144968;AN=5008;NS=2504;DP=15052;EAS_AF=0.2857;AMR_AF=0.0461;AFR_AF=0.1702;EUR_AF=0.0507;SAS_AF=0.1329;AA=T|||;VT=SNP
7	109728846	rs1723609	G	T	100	PASS	AC=3624;AF=0.723642;AN=5008;NS=2504;DP=13663;EAS_AF=0.8175;AMR_AF=0.6138;AFR_AF=0.761;EUR_AF=0.6203;SAS_AF=0.7607;AA=T|||;VT=SNP
7	109729215	rs73714051	G	T	100	PASS	AC=569;AF=0.113618;AN=5008;NS=2504;DP=11954;EAS_AF=0.1716;AMR_AF=0.0663;AFR_AF=0.152;EUR_AF=0.0209;SAS_AF=0.1309;AA=G|||;VT=SNP
7	109729286	rs7805074	A	G	100	PASS	AC=710;AF=0.141773;AN=5008;NS=2504;DP=14617;EAS_AF=0.2857;AMR_AF=0.0432;AFR_AF=0.1581;EUR_AF=0.0507;SAS_AF=0.135;AA=A|||;VT=SNP
7	109729316	rs11508514	A	T	100	PASS	AC=784;AF=0.15655;AN=5008;NS=2504;DP=14420;EAS_AF=0.005;AMR_AF=0.1974;AFR_AF=0.0567;EUR_AF=0.34;SAS_AF=0.2301;AA=A|||;VT=SNP
7	109729958	rs35220313	C	G	100	PASS	AC=734;AF=0.146565;AN=5008;NS=2504;DP=11809;EAS_AF=0.2857;AMR_AF=0.0447;AFR_AF=0.1785;EUR_AF=0.0507;SAS_AF=0.1309;AA=C|||;VT=SNP
7	109730079	rs150855849	C	T	100	PASS	AC=68;AF=0.0135783;AN=5008;NS=2504;DP=12606;EAS_AF=0.0079;AMR_AF=0.0115;AFR_AF=0.0008;EUR_AF=0.0288;SAS_AF=0.0225;AA=C|||;VT=SNP
7	109730619	rs17157396	C	G	100	PASS	AC=583;AF=0.116414;AN=5008;NS=2504;DP=19096;EAS_AF=0.1716;AMR_AF=0.0634;AFR_AF=0.1566;EUR_AF=0.0209;SAS_AF=0.1411;AA=C|||;VT=SNP
7	109731554	rs1723611	A	G	100	PASS	AC=1475;AF=0.294529;AN=5008;NS=2504;DP=20904;EAS_AF=0.2034;AMR_AF=0.2262;AFR_AF=0.3154;EUR_AF=0.3588;SAS_AF=0.3425;AA=A|||;VT=SNP
7	109732148	rs78004295	T	A	100	PASS	AC=397;AF=0.0792732;AN=5008;NS=2504;DP=14289;EAS_AF=0.1984;AMR_AF=0.0231;AFR_AF=0.0454;EUR_AF=0.0179;SAS_AF=0.1053;AA=T|||;VT=SNP
7	109732506	rs6951422	C	T	100	PASS	AC=694;AF=0.138578;AN=5008;NS=2504;DP=17559;EAS_AF=0.1915;AMR_AF=0.2493;AFR_AF=0.0484;EUR_AF=0.1392;SAS_AF=0.1268;AA=C|||;VT=SNP
7	109732630	rs1525508	A	G	100	PASS	AC=1475;AF=0.294529;AN=5008;NS=2504;DP=20296;EAS_AF=0.2034;AMR_AF=0.2262;AFR_AF=0.3154;EUR_AF=0.3588;SAS_AF=0.3425;AA=A|||;VT=SNP
7	109732866	rs1464882	G	C	100	PASS	AC=569;AF=0.113618;AN=5008;NS=2504;DP=20967;EAS_AF=0.1716;AMR_AF=0.0634;AFR_AF=0.1543;EUR_AF=0.0209;SAS_AF=0.1299;AA=G|||;VT=SNP
7	109733586	rs6957016	C	T	100	PASS	AC=699;AF=0.139577;AN=5008;NS=2504;DP=17591;EAS_AF=0.1925;AMR_AF=0.2507;AFR_AF=0.0484;EUR_AF=0.1421;SAS_AF=0.1268;AA=C|||;VT=SNP
7	109733639	rs13242374	A	T	100	PASS	AC=725;AF=0.144768;AN=5008;NS=2504;DP=17142;EAS_AF=0.005;AMR_AF=0.1916;AFR_AF=0.0166;EUR_AF=0.338;SAS_AF=0.2301;AA=A|||;VT=SNP
7	109733755	rs2177758	C	A	100	PASS	AC=771;AF=0.153954;AN=5008;NS=2504;DP=17440;EAS_AF=0.005;AMR_AF=0.1945;AFR_AF=0.0507;EUR_AF=0.337;SAS_AF=0.2301;AA=C|||;VT=SNP
7	109733975	rs940770	G	A	100	PASS	AC=2930;AF=0.585064;AN=5008;NS=2504;DP=16807;EAS_AF=0.6577;AMR_AF=0.3617;AFR_AF=0.6936;EUR_AF=0.4771;SAS_AF=0.6329;AA=A|||;VT=SNP
7	109734106	rs940771	A	T	100	PASS	AC=2901;AF=0.579273;AN=5008;NS=2504;DP=18783;EAS_AF=0.6587;AMR_AF=0.3588;AFR_AF=0.6732;EUR_AF=0.4751;SAS_AF=0.6339;AA=T|||;VT=SNP
7	109734283	rs1525509	C	G	100	PASS	AC=2933;AF=0.585663;AN=5008;NS=2504;DP=20308;EAS_AF=0.6597;AMR_AF=0.3617;AFR_AF=0.6936;EUR_AF=0.4771;SAS_AF=0.6339;AA=G|||;VT=SNP
7	109734425	rs1525510	A	G	100	PASS	AC=1488;AF=0.297125;AN=5008;NS=2504;DP=20721;EAS_AF=0.2044;AMR_AF=0.2248;AFR_AF=0.3268;EUR_AF=0.3579;SAS_AF=0.3415;AA=A|||;VT=SNP
7	109735183	rs1722030	T	G	100	PASS	AC=2211;AF=0.441494;AN=5008;NS=2504;DP=17720;EAS_AF=0.376;AMR_AF=0.3156;AFR_AF=0.525;EUR_AF=0.4284;SAS_AF=0.499;AA=G|||;VT=SNP
7	109735185	rs1723616	C	G	100	PASS	AC=1498;AF=0.299121;AN=5008;NS=2504;DP=17765;EAS_AF=0.2044;AMR_AF=0.2248;AFR_AF=0.3351;EUR_AF=0.3579;SAS_AF=0.3405;AA=C|||;VT=SNP
7	109735284	rs1525511	G	A	100	PASS	AC=2190;AF=0.4373;AN=5008;NS=2504;DP=18040;EAS_AF=0.375;AMR_AF=0.3156;AFR_AF=0.5113;EUR_AF=0.4264;SAS_AF=0.499;AA=G|||;VT=SNP
7	109735910	rs28630954	G	T	100	PASS	AC=656;AF=0.13099;AN=5008;NS=2504;DP=18285;EAS_AF=0.1538;AMR_AF=0.2464;AFR_AF=0.0484;EUR_AF=0.1412;SAS_AF=0.1268;AA=G|||;VT=SNP
7	109736077	rs73714052	G	A	100	PASS	AC=566;AF=0.113019;AN=5008;NS=2504;DP=17999;EAS_AF=0.1706;AMR_AF=0.0648;AFR_AF=0.1528;EUR_AF=0.0199;SAS_AF=0.1299;AA=G|||;VT=SNP
7	109736191	rs1722031	T	G	100	PASS	AC=1495;AF=0.298522;AN=5008;NS=2504;DP=20311;EAS_AF=0.2024;AMR_AF=0.2248;AFR_AF=0.3351;EUR_AF=0.3569;SAS_AF=0.3405;AA=T|||;VT=SNP
7	109736274	rs34385726	T	G	100	PASS	AC=726;AF=0.144968;AN=5008;NS=2504;DP=20692;EAS_AF=0.005;AMR_AF=0.1931;AFR_AF=0.0166;EUR_AF=0.339;SAS_AF=0.229;AA=T|||;VT=SNP
7	109736585	rs1722032	G	A	100	PASS	AC=2158;AF=0.430911;AN=5008;NS=2504;DP=19386;EAS_AF=0.373;AMR_AF=0.3127;AFR_AF=0.4887;EUR_AF=0.4274;SAS_AF=0.5;AA=A|||;VT=SNP
7	109736723	rs1722033	A	G	100	PASS	AC=2188;AF=0.436901;AN=5008;NS=2504;DP=18437;EAS_AF=0.373;AMR_AF=0.317;AFR_AF=0.5098;EUR_AF=0.4274;SAS_AF=0.499;AA=G|||;VT=SNP
7	109736784	rs1723618	C	T	100	PASS	AC=2191;AF=0.4375;AN=5008;NS=2504;DP=18716;EAS_AF=0.373;AMR_AF=0.317;AFR_AF=0.5121;EUR_AF=0.4274;SAS_AF=0.499;AA=T|||;VT=SNP
7	109736860	rs73714053	C	T	100	PASS	AC=598;AF=0.119409;AN=5008;NS=2504;DP=18205;EAS_AF=0.1726;AMR_AF=0.0692;AFR_AF=0.1732;EUR_AF=0.0199;SAS_AF=0.1299;AA=C|||;VT=SNP
7	109736919	rs1722034	A	G	100	PASS	AC=2192;AF=0.4377;AN=5008;NS=2504;DP=18889;EAS_AF=0.377;AMR_AF=0.317;AFR_AF=0.5098;EUR_AF=0.4274;SAS_AF=0.499;AA=A|||;VT=SNP
7	109737344	rs1628101	A	G	100	PASS	AC=2213;AF=0.441893;AN=5008;NS=2504;DP=17131;EAS_AF=0.377;AMR_AF=0.3184;AFR_AF=0.5234;EUR_AF=0.4284;SAS_AF=0.5;AA=G|||;VT=SNP
7	109737394	rs78511558	G	T	100	PASS	AC=465;AF=0.0928514;AN=5008;NS=2504;DP=17875;EAS_AF=0.1726;AMR_AF=0.062;AFR_AF=0.0749;EUR_AF=0.0199;SAS_AF=0.1319;AA=G|||;VT=SNP
7	109738154	rs1723632	C	G	100	PASS	AC=3630;AF=0.72484;AN=5008;NS=2504;DP=17663;EAS_AF=0.8194;AMR_AF=0.6297;AFR_AF=0.7753;EUR_AF=0.6382;SAS_AF=0.7157;AA=G|||;VT=SNP
7	109738166	rs1722035	A	C	100	PASS	AC=3679;AF=0.734625;AN=5008;NS=2504;DP=17561;EAS_AF=0.8194;AMR_AF=0.6354;AFR_AF=0.8086;EUR_AF=0.6382;SAS_AF=0.7168;AA=C|||;VT=SNP
7	109738842	rs12705662	G	C	100	PASS	AC=751;AF=0.14996;AN=5008;NS=2504;DP=13096;EAS_AF=0.005;AMR_AF=0.196;AFR_AF=0.034;EUR_AF=0.338;SAS_AF=0.2301;AA=G|||;VT=SNP
7	109738844	rs79353960	C	T	100	PASS	AC=599;AF=0.119609;AN=5008;NS=2504;DP=13219;EAS_AF=0.1726;AMR_AF=0.0663;AFR_AF=0.1732;EUR_AF=0.0209;SAS_AF=0.1319;AA=C|||;VT=SNP
7	109739366	rs1723638	C	G	100	PASS	AC=2929;AF=0.584864;AN=5008;NS=2504;DP=17107;EAS_AF=0.6627;AMR_AF=0.3646;AFR_AF=0.68;EUR_AF=0.4821;SAS_AF=0.638;AA=C|||;VT=SNP
7	109739508	rs1722036	A	T	100	PASS	AC=1478;AF=0.295128;AN=5008;NS=2504;DP=18245;EAS_AF=0.2014;AMR_AF=0.2262;AFR_AF=0.32;EUR_AF=0.3579;SAS_AF=0.3425;AA=A|||;VT=SNP
7	109739560	rs62478606	T	A	100	PASS	AC=748;AF=0.149361;AN=5008;NS=2504;DP=16940;EAS_AF=0.005;AMR_AF=0.196;AFR_AF=0.0303;EUR_AF=0.34;SAS_AF=0.2301;AA=T|||;VT=SNP
7	109739947	rs1722037	T	C	100	PASS	AC=2944;AF=0.587859;AN=5008;NS=2504;DP=16224;EAS_AF=0.6637;AMR_AF=0.3617;AFR_AF=0.6929;EUR_AF=0.4821;SAS_AF=0.637;AA=C|||;VT=SNP
7	109739969	rs1722038	A	C	100	PASS	AC=2945;AF=0.588059;AN=5008;NS=2504;DP=16897;EAS_AF=0.6637;AMR_AF=0.3617;AFR_AF=0.6936;EUR_AF=0.4821;SAS_AF=0.637;AA=A|||;VT=SNP
7	109740388	rs2692409	A	G	100	PASS	AC=2942;AF=0.58746;AN=5008;NS=2504;DP=18309;EAS_AF=0.6637;AMR_AF=0.3617;AFR_AF=0.6936;EUR_AF=0.4811;SAS_AF=0.635;AA=A|||;VT=SNP
7	109740622	rs1723639	T	A	100	PASS	AC=1475;AF=0.294529;AN=5008;NS=2504;DP=19095;EAS_AF=0.2014;AMR_AF=0.2262;AFR_AF=0.3192;EUR_AF=0.3579;SAS_AF=0.3405;AA=T|||;VT=SNP
7	109740774	rs1723640	T	A	100	PASS	AC=2181;AF=0.435503;AN=5008;NS=2504;DP=19942;EAS_AF=0.376;AMR_AF=0.3127;AFR_AF=0.5015;EUR_AF=0.4294;SAS_AF=0.501;AA=A|||;VT=SNP
7	109740781	rs1723641	C	T	100	PASS	AC=2163;AF=0.431909;AN=5008;NS=2504;DP=20104;EAS_AF=0.376;AMR_AF=0.3127;AFR_AF=0.4879;EUR_AF=0.4294;SAS_AF=0.501;AA=C|||;VT=SNP
7	109741107	rs1722039	A	C	100	PASS	AC=2923;AF=0.583666;AN=5008;NS=2504;DP=19571;EAS_AF=0.6577;AMR_AF=0.3602;AFR_AF=0.6876;EUR_AF=0.4781;SAS_AF=0.6339;AA=C|||;VT=SNP
7	109741317	rs12666602	A	G	100	PASS	AC=668;AF=0.133387;AN=5008;NS=2504;DP=17873;EAS_AF=0.1587;AMR_AF=0.2522;AFR_AF=0.0499;EUR_AF=0.1421;SAS_AF=0.1268;AA=A|||;VT=SNP
7	109741442	rs12670961	C	A	100	PASS	AC=664;AF=0.132588;AN=5008;NS=2504;DP=15588;EAS_AF=0.1577;AMR_AF=0.2507;AFR_AF=0.0492;EUR_AF=0.1412;SAS_AF=0.1268;AA=C|||;VT=SNP
7	109741582	rs7803673	A	C	100	PASS	AC=732;AF=0.146166;AN=5008;NS=2504;DP=16290;EAS_AF=0.005;AMR_AF=0.1931;AFR_AF=0.0166;EUR_AF=0.3429;SAS_AF=0.2311;AA=A|||;VT=SNP
7	109741584	rs78552476	A	G	100	PASS	AC=806;AF=0.160942;AN=5008;NS=2504;DP=16334;EAS_AF=0.2867;AMR_AF=0.0663;AFR_AF=0.1589;EUR_AF=0.1014;SAS_AF=0.1626;AA=A|||;VT=SNP
7	109742696	rs17157405	T	C	100	PASS	AC=1424;AF=0.284345;AN=5008;NS=2504;DP=17780;EAS_AF=0.4623;AMR_AF=0.134;AFR_AF=0.3374;EUR_AF=0.1233;SAS_AF=0.3016;AA=C|||;VT=SNP
7	109743730	rs1626453	T	C	100	PASS	AC=3754;AF=0.749601;AN=5008;NS=2504;DP=18154;EAS_AF=0.8552;AMR_AF=0.6354;AFR_AF=0.798;EUR_AF=0.6372;SAS_AF=0.772;AA=C|||;VT=SNP
7	109744031	rs59106251	C	T	100	PASS	AC=1527;AF=0.304912;AN=5008;NS=2504;DP=15138;EAS_AF=0.4385;AMR_AF=0.1398;AFR_AF=0.4221;EUR_AF=0.1223;SAS_AF=0.3139;AA=T|||;VT=SNP
7	109744143	rs61054869	G	T	100	PASS	AC=745;AF=0.148762;AN=5008;NS=2504;DP=16073;EAS_AF=0.2649;AMR_AF=0.0504;AFR_AF=0.1989;EUR_AF=0.0517;SAS_AF=0.1309;AA=G|||;VT=SNP
7	109744239	rs11770405	G	C	100	PASS	AC=707;AF=0.141174;AN=5008;NS=2504;DP=17346;EAS_AF=0.006;AMR_AF=0.1945;AFR_AF=0.0159;EUR_AF=0.34;SAS_AF=0.2076;AA=G|||;VT=SNP
7	109744530	rs60241446	C	T	100	PASS	AC=1413;AF=0.282149;AN=5008;NS=2504;DP=19391;EAS_AF=0.4385;AMR_AF=0.1326;AFR_AF=0.3389;EUR_AF=0.1233;SAS_AF=0.3139;AA=T|||;VT=SNP
7	109744564	rs60019161	G	A	100	PASS	AC=752;AF=0.15016;AN=5008;NS=2504;DP=20143;EAS_AF=0.2649;AMR_AF=0.0519;AFR_AF=0.2027;EUR_AF=0.0517;SAS_AF=0.1319;AA=G|||;VT=SNP
7	109744869	rs12538911	C	T	100	PASS	AC=1415;AF=0.282548;AN=5008;NS=2504;DP=17068;EAS_AF=0.4385;AMR_AF=0.1326;AFR_AF=0.3389;EUR_AF=0.1233;SAS_AF=0.316;AA=T|||;VT=SNP
7	109744927	rs77169801	G	C	100	PASS	AC=576;AF=0.115016;AN=5008;NS=2504;DP=17539;EAS_AF=0.1746;AMR_AF=0.0591;AFR_AF=0.1407;EUR_AF=0.0209;SAS_AF=0.1554;AA=G|||;VT=SNP
7	109744942	rs2711325	T	C	100	PASS	AC=1461;AF=0.291733;AN=5008;NS=2504;DP=17890;EAS_AF=0.2173;AMR_AF=0.232;AFR_AF=0.3064;EUR_AF=0.3569;SAS_AF=0.3241;AA=T|||;VT=SNP
7	109745102	rs73199886	C	T	100	PASS	AC=620;AF=0.123802;AN=5008;NS=2504;DP=17073;EAS_AF=0.1597;AMR_AF=0.255;AFR_AF=0.0106;EUR_AF=0.1412;SAS_AF=0.1288;AA=C|||;VT=SNP
7	109745209	rs12533760	A	G	100	PASS	AC=600;AF=0.119808;AN=5008;NS=2504;DP=16530;EAS_AF=0.2649;AMR_AF=0.0346;AFR_AF=0.0968;EUR_AF=0.0507;SAS_AF=0.1329;AA=A|||;VT=SNP
7	109745944	rs2692413	T	C	100	PASS	AC=680;AF=0.135783;AN=5008;NS=2504;DP=14899;EAS_AF=0.2073;AMR_AF=0.0303;AFR_AF=0.2466;EUR_AF=0.0149;SAS_AF=0.1115;AA=t|||;VT=SNP
7	109746201	rs1404851	G	T	100	PASS	AC=1430;AF=0.285543;AN=5008;NS=2504;DP=13289;EAS_AF=0.4395;AMR_AF=0.1369;AFR_AF=0.3472;EUR_AF=0.1233;SAS_AF=0.316;AA=T|||;VT=SNP
7	109747058	rs1723631	T	G	100	PASS	AC=3739;AF=0.746605;AN=5008;NS=2504;DP=16651;EAS_AF=0.8532;AMR_AF=0.6398;AFR_AF=0.7799;EUR_AF=0.6382;SAS_AF=0.7791;AA=G|||;VT=SNP
7	109747608	rs74954901	A	G	100	PASS	AC=691;AF=0.137979;AN=5008;NS=2504;DP=17720;EAS_AF=0.1796;AMR_AF=0.0821;AFR_AF=0.1445;EUR_AF=0.0716;SAS_AF=0.1943;AA=A|||;VT=SNP
7	109748344	rs10265227	C	A	100	PASS	AC=747;AF=0.149161;AN=5008;NS=2504;DP=14792;EAS_AF=0.2649;AMR_AF=0.0519;AFR_AF=0.1989;EUR_AF=0.0517;SAS_AF=0.1319;AA=C|||;VT=SNP
7	109749492	rs76409042	A	C	100	PASS	AC=674;AF=0.134585;AN=5008;NS=2504;DP=18502;EAS_AF=0.1806;AMR_AF=0.0821;AFR_AF=0.1309;EUR_AF=0.0716;SAS_AF=0.1943;AA=A|||;VT=SNP
7	109749671	rs73419009	A	G	100	PASS	AC=760;AF=0.151757;AN=5008;NS=2504;DP=17760;EAS_AF=0.2698;AMR_AF=0.0519;AFR_AF=0.205;EUR_AF=0.0517;SAS_AF=0.1319;AA=A|||;VT=SNP
7	109750399	rs7786283	A	T	100	PASS	AC=759;AF=0.151558;AN=5008;NS=2504;DP=16512;EAS_AF=0.2688;AMR_AF=0.0519;AFR_AF=0.205;EUR_AF=0.0517;SAS_AF=0.1319;AA=A|||;VT=SNP
7	109750616	rs79190972	T	C	100	PASS	AC=579;AF=0.115615;AN=5008;NS=2504;DP=15651;EAS_AF=0.1736;AMR_AF=0.0576;AFR_AF=0.1384;EUR_AF=0.0209;SAS_AF=0.1636;AA=T|||;VT=SNP
7	109750759	rs74382310	C	T	100	PASS	AC=372;AF=0.0742812;AN=5008;NS=2504;DP=17244;EAS_AF=0.2054;AMR_AF=0.0216;AFR_AF=0.0242;EUR_AF=0.0149;SAS_AF=0.1053;AA=C|||;VT=SNP
7	109751508	rs1917687	A	G	100	PASS	AC=1423;AF=0.284145;AN=5008;NS=2504;DP=13228;EAS_AF=0.4742;AMR_AF=0.0807;AFR_AF=0.4425;EUR_AF=0.0686;SAS_AF=0.2403;AA=A|||;VT=SNP
7	109751674	rs2244263	C	T	100	PASS	AC=2153;AF=0.429912;AN=5008;NS=2504;DP=17859;EAS_AF=0.6478;AMR_AF=0.1671;AFR_AF=0.621;EUR_AF=0.1392;SAS_AF=0.4325;AA=T|||;VT=SNP
7	109751856	rs77460014	C	T	100	PASS	AC=662;AF=0.132188;AN=5008;NS=2504;DP=17606;EAS_AF=0.1746;AMR_AF=0.0821;AFR_AF=0.1286;EUR_AF=0.0706;SAS_AF=0.1922;AA=C|||;VT=SNP
7	109751894	rs77911386	G	C	100	PASS	AC=581;AF=0.116014;AN=5008;NS=2504;DP=17804;EAS_AF=0.1736;AMR_AF=0.0591;AFR_AF=0.1399;EUR_AF=0.0199;SAS_AF=0.1636;AA=G|||;VT=SNP
7	109752052	rs114161851	G	A	100	PASS	AC=519;AF=0.103634;AN=5008;NS=2504;DP=18415;EAS_AF=0.1726;AMR_AF=0.0591;AFR_AF=0.0976;EUR_AF=0.0199;SAS_AF=0.1585;AA=G|||;VT=SNP
7	109752913	rs78273719	T	C	100	PASS	AC=93;AF=0.0185703;AN=5008;NS=2504;DP=15419;EAS_AF=0.0437;AMR_AF=0.0101;AFR_AF=0.0008;EUR_AF=0.0209;SAS_AF=0.0204;AA=T|||;VT=SNP
7	109753194	rs6965097	C	T	100	PASS	AC=595;AF=0.11881;AN=5008;NS=2504;DP=15643;EAS_AF=0.1726;AMR_AF=0.0605;AFR_AF=0.1543;EUR_AF=0.0199;SAS_AF=0.1585;AA=T|||;VT=SNP
7	109754096	rs9791433	C	T	100	PASS	AC=562;AF=0.11222;AN=5008;NS=2504;DP=16258;EAS_AF=0.1756;AMR_AF=0.0591;AFR_AF=0.1278;EUR_AF=0.0199;SAS_AF=0.1585;AA=C|||;VT=SNP
7	109754446	rs9791826	A	G	100	PASS	AC=586;AF=0.117013;AN=5008;NS=2504;DP=15585;EAS_AF=0.1815;AMR_AF=0.0591;AFR_AF=0.1415;EUR_AF=0.0199;SAS_AF=0.1585;AA=A|||;VT=SNP
7	109754634	rs1568877	A	T	100	PASS	AC=675;AF=0.134784;AN=5008;NS=2504;DP=12788;EAS_AF=0.2044;AMR_AF=0.0317;AFR_AF=0.2443;EUR_AF=0.0169;SAS_AF=0.1094;AA=A|||;VT=SNP
7	109754974	rs1568878	T	C	100	PASS	AC=697;AF=0.139177;AN=5008;NS=2504;DP=11453;EAS_AF=0.1994;AMR_AF=0.2651;AFR_AF=0.0151;EUR_AF=0.159;SAS_AF=0.135;AA=T|||;VT=SNP
7	109755235	rs1525520	G	C	100	PASS	AC=2166;AF=0.432508;AN=5008;NS=2504;DP=12077;EAS_AF=0.6458;AMR_AF=0.1686;AFR_AF=0.6362;EUR_AF=0.1392;SAS_AF=0.4264;AA=C|||;VT=SNP
7	109756650	rs12112302	C	G	100	PASS	AC=562;AF=0.11222;AN=5008;NS=2504;DP=18862;EAS_AF=0.1746;AMR_AF=0.0576;AFR_AF=0.1256;EUR_AF=0.0209;SAS_AF=0.1626;AA=C|||;VT=SNP
7	109756762	rs12112937	T	G	100	PASS	AC=577;AF=0.115216;AN=5008;NS=2504;DP=16874;EAS_AF=0.1756;AMR_AF=0.0576;AFR_AF=0.1362;EUR_AF=0.0199;SAS_AF=0.1636;AA=G|||;VT=SNP
7	109756777	rs75358313	G	A	100	PASS	AC=381;AF=0.0760783;AN=5008;NS=2504;DP=16846;EAS_AF=0.1736;AMR_AF=0.0461;AFR_AF=0.0023;EUR_AF=0.0119;SAS_AF=0.1626;AA=G|||;VT=SNP
7	109757018	rs73199888	A	C	100	PASS	AC=686;AF=0.136981;AN=5008;NS=2504;DP=15701;EAS_AF=0.2024;AMR_AF=0.2651;AFR_AF=0.0144;EUR_AF=0.1581;SAS_AF=0.1227;AA=A|||;VT=SNP
7	109757108	rs6948305	C	G	100	PASS	AC=568;AF=0.113419;AN=5008;NS=2504;DP=15944;EAS_AF=0.1796;AMR_AF=0.0576;AFR_AF=0.1271;EUR_AF=0.0199;SAS_AF=0.1626;AA=C|||;VT=SNP
7	109757243	rs6948497	C	T	100	PASS	AC=1407;AF=0.28095;AN=5008;NS=2504;DP=14821;EAS_AF=0.4395;AMR_AF=0.1311;AFR_AF=0.3328;EUR_AF=0.1203;SAS_AF=0.319;AA=T|||;VT=SNP
7	109759082	rs59675015	A	G	100	PASS	AC=595;AF=0.11881;AN=5008;NS=2504;DP=16844;EAS_AF=0.1845;AMR_AF=0.0591;AFR_AF=0.1422;EUR_AF=0.0199;SAS_AF=0.1636;AA=A|||;VT=SNP
7	109759326	rs1722041	T	A	100	PASS	AC=2096;AF=0.41853;AN=5008;NS=2504;DP=16934;EAS_AF=0.6488;AMR_AF=0.1628;AFR_AF=0.5809;EUR_AF=0.1372;SAS_AF=0.4325;AA=A|||;VT=SNP
7	109759613	rs12531770	G	T	100	PASS	AC=843;AF=0.168331;AN=5008;NS=2504;DP=17723;EAS_AF=0.2649;AMR_AF=0.0735;AFR_AF=0.2027;EUR_AF=0.1004;SAS_AF=0.1595;AA=G|||;VT=SNP
7	109760158	rs73419026	C	G	100	PASS	AC=1512;AF=0.301917;AN=5008;NS=2504;DP=18852;EAS_AF=0.4494;AMR_AF=0.1398;AFR_AF=0.3964;EUR_AF=0.1203;SAS_AF=0.3241;AA=G|||;VT=SNP
7	109760283	rs78785120	C	A	100	PASS	AC=571;AF=0.114018;AN=5008;NS=2504;DP=20099;EAS_AF=0.1776;AMR_AF=0.0591;AFR_AF=0.1293;EUR_AF=0.0199;SAS_AF=0.1636;AA=C|||;VT=SNP
7	109760365	rs111411158	T	C	100	PASS	AC=664;AF=0.132588;AN=5008;NS=2504;DP=19395;EAS_AF=0.1845;AMR_AF=0.0663;AFR_AF=0.1906;EUR_AF=0.0199;SAS_AF=0.1636;AA=C|||;VT=SNP
7	109760459	rs73419028	T	C	100	PASS	AC=1527;AF=0.304912;AN=5008;NS=2504;DP=18565;EAS_AF=0.4494;AMR_AF=0.1398;AFR_AF=0.4077;EUR_AF=0.1203;SAS_AF=0.3241;AA=C|||;VT=SNP
7	109760549	rs113739915	G	A	100	PASS	AC=845;AF=0.16873;AN=5008;NS=2504;DP=17490;EAS_AF=0.2649;AMR_AF=0.0735;AFR_AF=0.2042;EUR_AF=0.1004;SAS_AF=0.1595;AA=G|||;VT=SNP
7	109760635	rs1722042	A	G	100	PASS	AC=3000;AF=0.599042;AN=5008;NS=2504;DP=19743;EAS_AF=0.6558;AMR_AF=0.366;AFR_AF=0.7549;EUR_AF=0.4672;SAS_AF=0.6309;AA=G|||;VT=SNP
7	109760671	rs73419032	A	C	100	PASS	AC=848;AF=0.169329;AN=5008;NS=2504;DP=21362;EAS_AF=0.2659;AMR_AF=0.072;AFR_AF=0.2065;EUR_AF=0.0994;SAS_AF=0.1605;AA=A|||;VT=SNP
7	109760708	rs73419034	C	A	100	PASS	AC=842;AF=0.168131;AN=5008;NS=2504;DP=21827;EAS_AF=0.2649;AMR_AF=0.0735;AFR_AF=0.2012;EUR_AF=0.1004;SAS_AF=0.1605;AA=C|||;VT=SNP
7	109760784	rs77432125	T	G	100	PASS	AC=253;AF=0.0505192;AN=5008;NS=2504;DP=18865;EAS_AF=0.0089;AMR_AF=0.0303;AFR_AF=0.1044;EUR_AF=0.0467;SAS_AF=0.0389;AA=T|||;VT=SNP
7	109762440	rs2711322	C	T	100	PASS	AC=1532;AF=0.305911;AN=5008;NS=2504;DP=18868;EAS_AF=0.4663;AMR_AF=0.1037;AFR_AF=0.4576;EUR_AF=0.1203;SAS_AF=0.2699;AA=C|||;VT=SNP
7	109762462	rs2711321	A	G	100	PASS	AC=1532;AF=0.305911;AN=5008;NS=2504;DP=18349;EAS_AF=0.4663;AMR_AF=0.1037;AFR_AF=0.4576;EUR_AF=0.1203;SAS_AF=0.2699;AA=A|||;VT=SNP
7	109762476	rs2711320	A	C	100	PASS	AC=1540;AF=0.307508;AN=5008;NS=2504;DP=18263;EAS_AF=0.4722;AMR_AF=0.1052;AFR_AF=0.4584;EUR_AF=0.1203;SAS_AF=0.2699;AA=A|||;VT=SNP
7	109763024	rs138199290	T	C	100	PASS	AC=565;AF=0.112819;AN=5008;NS=2504;DP=14633;EAS_AF=0.1796;AMR_AF=0.0562;AFR_AF=0.1293;EUR_AF=0.0189;SAS_AF=0.1585;AA=T|||;VT=SNP
7	109763442	rs150646823	G	C	100	PASS	AC=599;AF=0.119609;AN=5008;NS=2504;DP=12041;EAS_AF=0.2679;AMR_AF=0.0346;AFR_AF=0.0953;EUR_AF=0.0507;SAS_AF=0.1309;AA=G|||;VT=SNP
7	109764403	rs1722044	A	G	100	PASS	AC=3619;AF=0.722644;AN=5008;NS=2504;DP=18756;EAS_AF=0.8204;AMR_AF=0.621;AFR_AF=0.7685;EUR_AF=0.6093;SAS_AF=0.7485;AA=G|||;VT=SNP
7	109764590	rs13246165	C	T	100	PASS	AC=742;AF=0.148163;AN=5008;NS=2504;DP=18474;EAS_AF=0.006;AMR_AF=0.1974;AFR_AF=0.0386;EUR_AF=0.34;SAS_AF=0.2106;AA=C|||;VT=SNP
7	109764836	rs12670030	C	A	100	PASS	AC=880;AF=0.175719;AN=5008;NS=2504;DP=18669;EAS_AF=0.2669;AMR_AF=0.0793;AFR_AF=0.2269;EUR_AF=0.1024;SAS_AF=0.1564;AA=C|||;VT=SNP
7	109765250	rs28806827	C	T	100	PASS	AC=845;AF=0.16873;AN=5008;NS=2504;DP=18467;EAS_AF=0.2649;AMR_AF=0.0749;AFR_AF=0.2042;EUR_AF=0.1024;SAS_AF=0.1564;AA=T|||;VT=SNP
7	109765266	rs28750393	C	T	100	PASS	AC=888;AF=0.177316;AN=5008;NS=2504;DP=18308;EAS_AF=0.2669;AMR_AF=0.0793;AFR_AF=0.233;EUR_AF=0.1024;SAS_AF=0.1564;AA=T|||;VT=SNP
7	109765741	rs4449717	T	C	100	PASS	AC=1455;AF=0.290535;AN=5008;NS=2504;DP=19961;EAS_AF=0.4415;AMR_AF=0.1354;AFR_AF=0.3616;EUR_AF=0.1223;SAS_AF=0.3221;AA=C|||;VT=SNP
7	109765946	rs4338019	C	A	100	PASS	AC=1406;AF=0.280751;AN=5008;NS=2504;DP=21028;EAS_AF=0.4395;AMR_AF=0.1311;AFR_AF=0.3328;EUR_AF=0.1223;SAS_AF=0.316;AA=A|||;VT=SNP
7	109766178	rs111287397	A	C	100	PASS	AC=886;AF=0.176917;AN=5008;NS=2504;DP=15225;EAS_AF=0.2679;AMR_AF=0.0793;AFR_AF=0.2292;EUR_AF=0.1024;SAS_AF=0.1585;AA=A|||;VT=SNP
7	109766589	rs78943159	A	G	100	PASS	AC=596;AF=0.11901;AN=5008;NS=2504;DP=15642;EAS_AF=0.2639;AMR_AF=0.0346;AFR_AF=0.0961;EUR_AF=0.0507;SAS_AF=0.1309;AA=A|||;VT=SNP
7	109767071	rs13227096	A	G	100	PASS	AC=732;AF=0.146166;AN=5008;NS=2504;DP=16927;EAS_AF=0.006;AMR_AF=0.1974;AFR_AF=0.031;EUR_AF=0.338;SAS_AF=0.2127;AA=A|||;VT=SNP
7	109767945	rs75423780	C	T	100	PASS	AC=608;AF=0.121406;AN=5008;NS=2504;DP=18997;EAS_AF=0.2609;AMR_AF=0.0375;AFR_AF=0.0961;EUR_AF=0.0527;SAS_AF=0.1421;AA=C|||;VT=SNP
7	109768468	rs79473994	G	C	100	PASS	AC=590;AF=0.117812;AN=5008;NS=2504;DP=19901;EAS_AF=0.2609;AMR_AF=0.0346;AFR_AF=0.0961;EUR_AF=0.0507;SAS_AF=0.1278;AA=G|||;VT=SNP
7	109768480	rs74378459	C	T	100	PASS	AC=560;AF=0.111821;AN=5008;NS=2504;DP=19583;EAS_AF=0.1766;AMR_AF=0.0562;AFR_AF=0.1225;EUR_AF=0.0199;SAS_AF=0.1646;AA=C|||;VT=SNP
7	109769321	rs10249984	G	C	100	PASS	AC=843;AF=0.168331;AN=5008;NS=2504;DP=16916;EAS_AF=0.2589;AMR_AF=0.0735;AFR_AF=0.2095;EUR_AF=0.1024;SAS_AF=0.1544;AA=G|||;VT=SNP
7	109770834	rs1357951	T	G	100	PASS	AC=1388;AF=0.277157;AN=5008;NS=2504;DP=15863;EAS_AF=0.3194;AMR_AF=0.3084;AFR_AF=0.2882;EUR_AF=0.2187;SAS_AF=0.2566;AA=T|||;VT=SNP
7	109770869	rs1404846	T	C	100	PASS	AC=521;AF=0.104034;AN=5008;NS=2504;DP=14956;EAS_AF=0.1935;AMR_AF=0.0375;AFR_AF=0.1293;EUR_AF=0.0209;SAS_AF=0.1104;AA=T|||;VT=SNP
7	109770988	rs1404847	T	A	100	PASS	AC=2128;AF=0.42492;AN=5008;NS=2504;DP=15304;EAS_AF=0.3254;AMR_AF=0.5043;AFR_AF=0.357;EUR_AF=0.5308;SAS_AF=0.454;AA=T|||;VT=SNP
7	109771141	rs1404848	C	A	100	PASS	AC=2104;AF=0.420128;AN=5008;NS=2504;DP=14422;EAS_AF=0.3254;AMR_AF=0.4957;AFR_AF=0.3517;EUR_AF=0.5219;SAS_AF=0.4519;AA=C|||;VT=SNP
7	109771570	rs11771891	T	C	100	PASS	AC=1286;AF=0.256789;AN=5008;NS=2504;DP=14895;EAS_AF=0.4464;AMR_AF=0.1297;AFR_AF=0.2231;EUR_AF=0.1113;SAS_AF=0.3466;AA=T|||;VT=SNP
7	109771581	rs1723561	A	G	100	PASS	AC=3699;AF=0.738618;AN=5008;NS=2504;DP=14786;EAS_AF=0.7708;AMR_AF=0.6513;AFR_AF=0.7844;EUR_AF=0.6431;SAS_AF=0.8037;AA=G|||;VT=SNP
7	109771652	rs11761412	A	G	100	PASS	AC=1291;AF=0.257788;AN=5008;NS=2504;DP=16739;EAS_AF=0.4454;AMR_AF=0.1268;AFR_AF=0.2292;EUR_AF=0.1113;SAS_AF=0.3466;AA=A|||;VT=SNP
7	109771735	rs1525499	G	C	100	PASS	AC=538;AF=0.107428;AN=5008;NS=2504;DP=16941;EAS_AF=0.1935;AMR_AF=0.0375;AFR_AF=0.1422;EUR_AF=0.0209;SAS_AF=0.1104;AA=G|||;VT=SNP
7	109772292	rs12532135	A	G	100	PASS	AC=1276;AF=0.254792;AN=5008;NS=2504;DP=18305;EAS_AF=0.4405;AMR_AF=0.1297;AFR_AF=0.2269;EUR_AF=0.1113;SAS_AF=0.3374;AA=G|||;VT=SNP
7	109772451	rs150391214	C	T	100	PASS	AC=1265;AF=0.252596;AN=5008;NS=2504;DP=17484;EAS_AF=0.4405;AMR_AF=0.1297;AFR_AF=0.2201;EUR_AF=0.1103;SAS_AF=0.3364;AA=C|||;VT=SNP
7	109772880	rs12671687	G	C	100	PASS	AC=1281;AF=0.255791;AN=5008;NS=2504;DP=16974;EAS_AF=0.4395;AMR_AF=0.1297;AFR_AF=0.2315;EUR_AF=0.1103;SAS_AF=0.3384;AA=C|||;VT=SNP
7	109773323	rs4730417	G	A	100	PASS	AC=1280;AF=0.255591;AN=5008;NS=2504;DP=15586;EAS_AF=0.4444;AMR_AF=0.1297;AFR_AF=0.2262;EUR_AF=0.1093;SAS_AF=0.3405;AA=G|||;VT=SNP
7	109774271	rs1722047	C	T	100	PASS	AC=3711;AF=0.741014;AN=5008;NS=2504;DP=16000;EAS_AF=0.8016;AMR_AF=0.647;AFR_AF=0.7738;EUR_AF=0.6431;SAS_AF=0.8016;AA=T|||;VT=SNP
7	109774546	rs1357950	A	T	100	PASS	AC=1289;AF=0.257388;AN=5008;NS=2504;DP=16815;EAS_AF=0.4454;AMR_AF=0.1297;AFR_AF=0.2269;EUR_AF=0.1093;SAS_AF=0.3476;AA=A|||;VT=SNP
7	109775028	rs6950048	C	A	100	PASS	AC=1270;AF=0.253594;AN=5008;NS=2504;DP=15859;EAS_AF=0.4385;AMR_AF=0.1297;AFR_AF=0.2247;EUR_AF=0.1093;SAS_AF=0.3384;AA=C|||;VT=SNP
7	109775392	rs1722048	C	T	100	PASS	AC=1391;AF=0.277756;AN=5008;NS=2504;DP=16818;EAS_AF=0.3175;AMR_AF=0.2983;AFR_AF=0.3011;EUR_AF=0.2127;SAS_AF=0.2577;AA=c|||;VT=SNP
7	109775984	rs73714065	C	A	100	PASS	AC=1268;AF=0.253195;AN=5008;NS=2504;DP=13548;EAS_AF=0.4405;AMR_AF=0.1297;AFR_AF=0.2216;EUR_AF=0.1103;SAS_AF=0.3374;AA=C|||;VT=SNP
7	109776114	rs1723627	G	A	100	PASS	AC=3596;AF=0.718051;AN=5008;NS=2504;DP=10945;EAS_AF=0.7718;AMR_AF=0.6311;AFR_AF=0.7307;EUR_AF=0.6332;SAS_AF=0.7945;AA=A|||;VT=SNP
7	109777002	rs11773239	C	T	100	PASS	AC=1298;AF=0.259185;AN=5008;NS=2504;DP=11141;EAS_AF=0.4435;AMR_AF=0.1297;AFR_AF=0.2307;EUR_AF=0.1093;SAS_AF=0.3538;AA=T|||;VT=SNP
7	109777798	rs80054135	A	T	100	PASS	AC=591;AF=0.118011;AN=5008;NS=2504;DP=7486;EAS_AF=0.2589;AMR_AF=0.0346;AFR_AF=0.0983;EUR_AF=0.0477;SAS_AF=0.1309;AA=A|||;VT=SNP
7	109777851	rs73714066	A	T	100	PASS	AC=1297;AF=0.258986;AN=5008;NS=2504;DP=8985;EAS_AF=0.4435;AMR_AF=0.1297;AFR_AF=0.23;EUR_AF=0.1103;SAS_AF=0.3528;AA=T|||;VT=SNP
7	109778327	rs1723623	G	A	100	PASS	AC=2115;AF=0.422324;AN=5008;NS=2504;DP=21889;EAS_AF=0.3244;AMR_AF=0.4885;AFR_AF=0.3631;EUR_AF=0.5229;SAS_AF=0.453;AA=G|||;VT=SNP
7	109778439	rs73714067	C	T	100	PASS	AC=1281;AF=0.255791;AN=5008;NS=2504;DP=20917;EAS_AF=0.4395;AMR_AF=0.1297;AFR_AF=0.2216;EUR_AF=0.1093;SAS_AF=0.3528;AA=C|||;VT=SNP
7	109778530	rs1722049	C	T	100	PASS	AC=3679;AF=0.734625;AN=5008;NS=2504;DP=20675;EAS_AF=0.7718;AMR_AF=0.6398;AFR_AF=0.7738;EUR_AF=0.6441;SAS_AF=0.8037;AA=T|||;VT=SNP
7	109778898	rs1722050	A	G	100	PASS	AC=1418;AF=0.283147;AN=5008;NS=2504;DP=20232;EAS_AF=0.3254;AMR_AF=0.3055;AFR_AF=0.292;EUR_AF=0.2376;SAS_AF=0.2587;AA=A|||;VT=SNP
7	109779638	rs1723614	G	A	100	PASS	AC=2326;AF=0.464457;AN=5008;NS=2504;DP=18649;EAS_AF=0.3264;AMR_AF=0.5058;AFR_AF=0.4992;EUR_AF=0.5417;SAS_AF=0.4509;AA=G|||;VT=SNP
7	109780485	rs6973041	T	C	100	PASS	AC=2739;AF=0.546925;AN=5008;NS=2504;DP=12152;EAS_AF=0.7986;AMR_AF=0.4424;AFR_AF=0.5136;EUR_AF=0.3479;SAS_AF=0.6115;AA=T|||;VT=SNP
7	109780612	rs6953163	A	C	100	PASS	AC=2736;AF=0.546326;AN=5008;NS=2504;DP=12705;EAS_AF=0.7986;AMR_AF=0.4409;AFR_AF=0.5189;EUR_AF=0.3479;SAS_AF=0.6022;AA=A|||;VT=SNP
7	109781029	rs6953861	A	G	100	PASS	AC=3764;AF=0.751597;AN=5008;NS=2504;DP=11474;EAS_AF=0.8046;AMR_AF=0.6542;AFR_AF=0.7874;EUR_AF=0.66;SAS_AF=0.8119;AA=a|||;VT=SNP
7	109781107	rs6954031	A	C	100	PASS	AC=2737;AF=0.546526;AN=5008;NS=2504;DP=10624;EAS_AF=0.7986;AMR_AF=0.4424;AFR_AF=0.5113;EUR_AF=0.3489;SAS_AF=0.6115;AA=A|||;VT=SNP
7	109782499	rs1722052	T	G	100	PASS	AC=2387;AF=0.476637;AN=5008;NS=2504;DP=14222;EAS_AF=0.3333;AMR_AF=0.5317;AFR_AF=0.4992;EUR_AF=0.5557;SAS_AF=0.4734;AA=T|||;VT=SNP
7	109782571	rs59406683	A	T	100	PASS	AC=1317;AF=0.262979;AN=5008;NS=2504;DP=13996;EAS_AF=0.4712;AMR_AF=0.1326;AFR_AF=0.233;EUR_AF=0.1113;SAS_AF=0.3374;AA=A|||;VT=SNP
7	109783237	rs1723645	C	G	100	PASS	AC=3697;AF=0.738219;AN=5008;NS=2504;DP=17195;EAS_AF=0.7718;AMR_AF=0.6499;AFR_AF=0.7867;EUR_AF=0.6412;SAS_AF=0.8006;AA=G|||;VT=SNP
7	109783942	rs10953652	G	A	100	PASS	AC=1272;AF=0.253994;AN=5008;NS=2504;DP=17153;EAS_AF=0.4395;AMR_AF=0.1311;AFR_AF=0.2254;EUR_AF=0.1093;SAS_AF=0.3374;AA=G|||;VT=SNP
7	109784364	rs1404858	T	A	100	PASS	AC=961;AF=0.191893;AN=5008;NS=2504;DP=19489;EAS_AF=0.006;AMR_AF=0.2176;AFR_AF=0.2141;EUR_AF=0.3191;SAS_AF=0.2045;AA=T|||;VT=SNP
7	109784636	rs11762057	G	A	100	PASS	AC=556;AF=0.111022;AN=5008;NS=2504;DP=17899;EAS_AF=0.123;AMR_AF=0.2406;AFR_AF=0.0083;EUR_AF=0.1471;SAS_AF=0.1084;AA=G|||;VT=SNP
7	109785262	rs13228748	C	T	100	PASS	AC=745;AF=0.148762;AN=5008;NS=2504;DP=12738;EAS_AF=0.006;AMR_AF=0.1988;AFR_AF=0.0787;EUR_AF=0.3111;SAS_AF=0.1881;AA=C|||;VT=SNP
7	109785621	rs1722053	G	A	100	PASS	AC=3514;AF=0.701677;AN=5008;NS=2504;DP=16431;EAS_AF=0.7708;AMR_AF=0.6383;AFR_AF=0.6679;EUR_AF=0.6312;SAS_AF=0.7935;AA=A|||;VT=SNP
7	109786352	rs999274	T	C	100	PASS	AC=684;AF=0.136581;AN=5008;NS=2504;DP=17191;EAS_AF=0.006;AMR_AF=0.1945;AFR_AF=0.0303;EUR_AF=0.3141;SAS_AF=0.1912;AA=T|||;VT=SNP
7	109787143	rs2711382	G	A	100	PASS	AC=3649;AF=0.728634;AN=5008;NS=2504;DP=18016;EAS_AF=0.7708;AMR_AF=0.6398;AFR_AF=0.7716;EUR_AF=0.6292;SAS_AF=0.7924;AA=A|||;VT=SNP
7	109787765	rs1962007	A	C	100	PASS	AC=2748;AF=0.548722;AN=5008;NS=2504;DP=14431;EAS_AF=0.7986;AMR_AF=0.4481;AFR_AF=0.5121;EUR_AF=0.3499;SAS_AF=0.6166;AA=A|||;VT=SNP
7	109788205	rs12705667	G	A	100	PASS	AC=913;AF=0.182308;AN=5008;NS=2504;DP=17679;EAS_AF=0.0069;AMR_AF=0.1988;AFR_AF=0.2126;EUR_AF=0.2972;SAS_AF=0.1922;AA=G|||;VT=SNP
7	109788341	rs73201705	T	C	100	PASS	AC=246;AF=0.0491214;AN=5008;NS=2504;DP=19805;EAS_AF=0.004;AMR_AF=0.134;AFR_AF=0.0045;EUR_AF=0.0905;SAS_AF=0.0532;AA=T|||;VT=SNP
7	109790352	rs1917682	C	A	100	PASS	AC=1202;AF=0.240016;AN=5008;NS=2504;DP=18006;EAS_AF=0.4365;AMR_AF=0.1282;AFR_AF=0.1732;EUR_AF=0.1103;SAS_AF=0.3405;AA=C|||;VT=SNP
7	109790534	rs1917683	C	T	100	PASS	AC=1208;AF=0.241214;AN=5008;NS=2504;DP=19145;EAS_AF=0.4365;AMR_AF=0.1282;AFR_AF=0.174;EUR_AF=0.1103;SAS_AF=0.3456;AA=c|||;VT=SNP
7	109790535	rs1723562	A	G	100	PASS	AC=3707;AF=0.740216;AN=5008;NS=2504;DP=19157;EAS_AF=0.8006;AMR_AF=0.6556;AFR_AF=0.761;EUR_AF=0.6481;SAS_AF=0.8047;AA=G|||;VT=SNP
7	109790867	rs1723563	C	T	100	PASS	AC=3568;AF=0.71246;AN=5008;NS=2504;DP=18054;EAS_AF=0.7996;AMR_AF=0.6427;AFR_AF=0.6717;EUR_AF=0.6372;SAS_AF=0.8047;AA=T|||;VT=SNP
7	109791273	rs1357953	T	C	100	PASS	AC=1444;AF=0.288339;AN=5008;NS=2504;DP=16803;EAS_AF=0.3522;AMR_AF=0.3156;AFR_AF=0.2852;EUR_AF=0.2376;SAS_AF=0.2597;AA=T|||;VT=SNP
7	109792090	rs1723565	A	G	100	PASS	AC=2710;AF=0.541134;AN=5008;NS=2504;DP=22065;EAS_AF=0.7966;AMR_AF=0.438;AFR_AF=0.5091;EUR_AF=0.331;SAS_AF=0.6104;AA=A|||;VT=SNP
7	109792297	rs1722054	G	A	100	PASS	AC=2678;AF=0.534744;AN=5008;NS=2504;DP=20133;EAS_AF=0.7639;AMR_AF=0.4352;AFR_AF=0.5151;EUR_AF=0.329;SAS_AF=0.6074;AA=g|||;VT=SNP
7	109792546	rs1723566	T	C	100	PASS	AC=2734;AF=0.545927;AN=5008;NS=2504;DP=21331;EAS_AF=0.7976;AMR_AF=0.4438;AFR_AF=0.5091;EUR_AF=0.3449;SAS_AF=0.6155;AA=T|||;VT=SNP
7	109792895	rs7804183	T	C	100	PASS	AC=1233;AF=0.246206;AN=5008;NS=2504;DP=20104;EAS_AF=0.4474;AMR_AF=0.1297;AFR_AF=0.1747;EUR_AF=0.1123;SAS_AF=0.3558;AA=T|||;VT=SNP
7	109793244	rs1525500	T	C	100	PASS	AC=1461;AF=0.291733;AN=5008;NS=2504;DP=18816;EAS_AF=0.3562;AMR_AF=0.3199;AFR_AF=0.2943;EUR_AF=0.2356;SAS_AF=0.2597;AA=T|||;VT=SNP
7	109794756	rs1621485	C	T	100	PASS	AC=3515;AF=0.701877;AN=5008;NS=2504;DP=14578;EAS_AF=0.7698;AMR_AF=0.6369;AFR_AF=0.671;EUR_AF=0.6392;SAS_AF=0.7843;AA=T|||;VT=SNP
7	109794757	rs1722055	G	A	100	PASS	AC=3515;AF=0.701877;AN=5008;NS=2504;DP=14618;EAS_AF=0.7698;AMR_AF=0.6369;AFR_AF=0.671;EUR_AF=0.6392;SAS_AF=0.7843;AA=A|||;VT=SNP
7	109795429	rs1722056	C	T	100	PASS	AC=2575;AF=0.514177;AN=5008;NS=2504;DP=19192;EAS_AF=0.7937;AMR_AF=0.4251;AFR_AF=0.4455;EUR_AF=0.327;SAS_AF=0.5746;AA=c|||;VT=SNP
7	109795451	rs1723568	A	T	100	PASS	AC=2582;AF=0.515575;AN=5008;NS=2504;DP=18715;EAS_AF=0.7937;AMR_AF=0.4294;AFR_AF=0.447;EUR_AF=0.329;SAS_AF=0.5746;AA=A|||;VT=SNP
7	109795798	rs1722057	C	T	100	PASS	AC=2595;AF=0.518171;AN=5008;NS=2504;DP=17513;EAS_AF=0.7946;AMR_AF=0.4265;AFR_AF=0.4569;EUR_AF=0.327;SAS_AF=0.5777;AA=c|||;VT=SNP
7	109795939	rs2692418	T	C	100	PASS	AC=2614;AF=0.521965;AN=5008;NS=2504;DP=14659;EAS_AF=0.7937;AMR_AF=0.4265;AFR_AF=0.4584;EUR_AF=0.33;SAS_AF=0.593;AA=T|||;VT=SNP
7	109795988	rs1722058	C	T	100	PASS	AC=3536;AF=0.70607;AN=5008;NS=2504;DP=16051;EAS_AF=0.7996;AMR_AF=0.6297;AFR_AF=0.6687;EUR_AF=0.6372;SAS_AF=0.7853;AA=T|||;VT=SNP
7	109796220	rs2690690	C	A	100	PASS	AC=1381;AF=0.275759;AN=5008;NS=2504;DP=15403;EAS_AF=0.3482;AMR_AF=0.3012;AFR_AF=0.2821;EUR_AF=0.2167;SAS_AF=0.2352;AA=C|||;VT=SNP
7	109796623	rs1722060	T	C	100	PASS	AC=3599;AF=0.71865;AN=5008;NS=2504;DP=17894;EAS_AF=0.8006;AMR_AF=0.6499;AFR_AF=0.6778;EUR_AF=0.664;SAS_AF=0.7945;AA=C|||;VT=SNP
7	109796782	rs1722061	A	G	100	PASS	AC=3585;AF=0.715855;AN=5008;NS=2504;DP=16699;EAS_AF=0.8006;AMR_AF=0.6484;AFR_AF=0.6664;EUR_AF=0.664;SAS_AF=0.7965;AA=G|||;VT=SNP
7	109796851	rs1722062	T	G	100	PASS	AC=2800;AF=0.559105;AN=5008;NS=2504;DP=16212;EAS_AF=0.7956;AMR_AF=0.4424;AFR_AF=0.5802;EUR_AF=0.3489;SAS_AF=0.5859;AA=T|||;VT=SNP
7	109796883	rs12536911	G	C	100	PASS	AC=1209;AF=0.241414;AN=5008;NS=2504;DP=15883;EAS_AF=0.4405;AMR_AF=0.1268;AFR_AF=0.1755;EUR_AF=0.1113;SAS_AF=0.3405;AA=G|||;VT=SNP
7	109796910	rs1722063	C	G	100	PASS	AC=2645;AF=0.528155;AN=5008;NS=2504;DP=15058;EAS_AF=0.7946;AMR_AF=0.438;AFR_AF=0.466;EUR_AF=0.3489;SAS_AF=0.5859;AA=C|||;VT=SNP
7	109796996	rs1722064	A	G	100	PASS	AC=1423;AF=0.284145;AN=5008;NS=2504;DP=15222;EAS_AF=0.3552;AMR_AF=0.3098;AFR_AF=0.2806;EUR_AF=0.2376;SAS_AF=0.2454;AA=A|||;VT=SNP
7	109798006	rs1723570	T	A	100	PASS	AC=3542;AF=0.707268;AN=5008;NS=2504;DP=15596;EAS_AF=0.7688;AMR_AF=0.6455;AFR_AF=0.68;EUR_AF=0.6451;SAS_AF=0.7883;AA=T|||;VT=SNP
7	109798156	rs1722065	C	T	100	PASS	AC=3508;AF=0.700479;AN=5008;NS=2504;DP=16081;EAS_AF=0.7688;AMR_AF=0.6354;AFR_AF=0.6672;EUR_AF=0.6372;SAS_AF=0.7863;AA=T|||;VT=SNP
7	109798492	rs1723571	G	A	100	PASS	AC=3519;AF=0.702676;AN=5008;NS=2504;DP=16845;EAS_AF=0.7688;AMR_AF=0.6441;AFR_AF=0.6672;EUR_AF=0.6431;SAS_AF=0.7853;AA=G|||;VT=SNP
7	109798538	rs1723572	G	A	100	PASS	AC=3523;AF=0.703474;AN=5008;NS=2504;DP=16125;EAS_AF=0.7688;AMR_AF=0.6455;AFR_AF=0.6672;EUR_AF=0.6431;SAS_AF=0.7883;AA=G|||;VT=SNP
7	109798592	rs1723573	T	G	100	PASS	AC=3525;AF=0.703874;AN=5008;NS=2504;DP=16477;EAS_AF=0.7708;AMR_AF=0.647;AFR_AF=0.6664;EUR_AF=0.6431;SAS_AF=0.7883;AA=T|||;VT=SNP
7	109798607	rs1723574	A	C	100	PASS	AC=3515;AF=0.701877;AN=5008;NS=2504;DP=16950;EAS_AF=0.7698;AMR_AF=0.6455;AFR_AF=0.6611;EUR_AF=0.6421;SAS_AF=0.7883;AA=C|||;VT=SNP
7	109798853	rs1525501	G	A	100	PASS	AC=1214;AF=0.242412;AN=5008;NS=2504;DP=18497;EAS_AF=0.4444;AMR_AF=0.1254;AFR_AF=0.1778;EUR_AF=0.1103;SAS_AF=0.3405;AA=G|||;VT=SNP
7	109799023	rs1525502	T	C	100	PASS	AC=2161;AF=0.43151;AN=5008;NS=2504;DP=18123;EAS_AF=0.3631;AMR_AF=0.5086;AFR_AF=0.3548;EUR_AF=0.5318;SAS_AF=0.4479;AA=T|||;VT=SNP
7	109799199	rs1723576	G	T	100	PASS	AC=3629;AF=0.724641;AN=5008;NS=2504;DP=16567;EAS_AF=0.7996;AMR_AF=0.647;AFR_AF=0.7262;EUR_AF=0.6421;SAS_AF=0.7853;AA=T|||;VT=SNP
7	109799526	rs1624928	C	T	100	PASS	AC=3699;AF=0.738618;AN=5008;NS=2504;DP=16835;EAS_AF=0.8006;AMR_AF=0.6455;AFR_AF=0.7791;EUR_AF=0.6402;SAS_AF=0.7873;AA=T|||;VT=SNP
7	109799582	rs1723577	T	C	100	PASS	AC=3569;AF=0.71266;AN=5008;NS=2504;DP=17832;EAS_AF=0.8006;AMR_AF=0.6499;AFR_AF=0.6732;EUR_AF=0.6471;SAS_AF=0.7873;AA=C|||;VT=SNP
7	109799611	rs1625755	A	G	100	PASS	AC=2599;AF=0.51897;AN=5008;NS=2504;DP=18387;EAS_AF=0.7956;AMR_AF=0.4323;AFR_AF=0.4478;EUR_AF=0.334;SAS_AF=0.5818;AA=A|||;VT=SNP
7	109799792	rs1723578	G	A	100	PASS	AC=3479;AF=0.694688;AN=5008;NS=2504;DP=15940;EAS_AF=0.8016;AMR_AF=0.6455;AFR_AF=0.6112;EUR_AF=0.6431;SAS_AF=0.7853;AA=G|||;VT=SNP
7	109799999	rs2690691	G	C	100	PASS	AC=3568;AF=0.71246;AN=5008;NS=2504;DP=15723;EAS_AF=0.8016;AMR_AF=0.6484;AFR_AF=0.6717;EUR_AF=0.6451;SAS_AF=0.7904;AA=G|||;VT=SNP
7	109800360	rs1722066	C	T	100	PASS	AC=3572;AF=0.713259;AN=5008;NS=2504;DP=12753;EAS_AF=0.8036;AMR_AF=0.6427;AFR_AF=0.6853;EUR_AF=0.6392;SAS_AF=0.7843;AA=T|||;VT=SNP
7	109800832	rs2690692	T	C	100	PASS	AC=2757;AF=0.550519;AN=5008;NS=2504;DP=12006;EAS_AF=0.8006;AMR_AF=0.4481;AFR_AF=0.5363;EUR_AF=0.3499;SAS_AF=0.591;AA=T|||;VT=SNP
7	109801528	rs73201788	T	C	100	PASS	AC=185;AF=0.0369409;AN=5008;NS=2504;DP=14705;EAS_AF=0.002;AMR_AF=0.0303;AFR_AF=0.0038;EUR_AF=0.0964;SAS_AF=0.0613;AA=T|||;VT=SNP
7	109803967	rs10266963	C	T	100	PASS	AC=1072;AF=0.214058;AN=5008;NS=2504;DP=19823;EAS_AF=0.0069;AMR_AF=0.2089;AFR_AF=0.3359;EUR_AF=0.2982;SAS_AF=0.18;AA=C|||;VT=SNP
7	109804442	rs4730418	G	A	100	PASS	AC=1473;AF=0.294129;AN=5008;NS=2504;DP=11226;EAS_AF=0.4692;AMR_AF=0.1354;AFR_AF=0.3578;EUR_AF=0.1113;SAS_AF=0.3282;AA=G|||;VT=SNP
7	109810002	rs1525505	G	T	100	PASS	AC=1233;AF=0.246206;AN=5008;NS=2504;DP=17450;EAS_AF=0.4762;AMR_AF=0.1182;AFR_AF=0.1838;EUR_AF=0.1083;SAS_AF=0.3262;AA=G|||;VT=SNP
7	109811300	rs1723593	C	T	100	PASS	AC=2305;AF=0.460264;AN=5008;NS=2504;DP=20421;EAS_AF=0.3075;AMR_AF=0.4827;AFR_AF=0.5666;EUR_AF=0.5;SAS_AF=0.4172;AA=T|||;VT=SNP
7	109811345	rs2396210	A	C	100	PASS	AC=1953;AF=0.389976;AN=5008;NS=2504;DP=20365;EAS_AF=0.3125;AMR_AF=0.4654;AFR_AF=0.3048;EUR_AF=0.501;SAS_AF=0.4172;AA=A|||;VT=SNP
7	109811833	rs2690693	T	C	100	PASS	AC=3700;AF=0.738818;AN=5008;NS=2504;DP=16706;EAS_AF=0.7887;AMR_AF=0.6268;AFR_AF=0.8283;EUR_AF=0.6312;SAS_AF=0.7566;AA=C|||;VT=SNP
7	109814643	rs151243186	T	C	100	PASS	AC=1271;AF=0.253794;AN=5008;NS=2504;DP=14755;EAS_AF=0.4742;AMR_AF=0.1268;AFR_AF=0.2027;EUR_AF=0.1123;SAS_AF=0.3313;AA=T|||;VT=SNP
7	109814772	rs2692410	T	G	100	PASS	AC=3487;AF=0.696286;AN=5008;NS=2504;DP=15121;EAS_AF=0.8085;AMR_AF=0.6225;AFR_AF=0.6369;EUR_AF=0.6392;SAS_AF=0.772;AA=G|||;VT=SNP
7	109815076	rs10499988	C	T	100	PASS	AC=1232;AF=0.246006;AN=5008;NS=2504;DP=13648;EAS_AF=0.4702;AMR_AF=0.1196;AFR_AF=0.1853;EUR_AF=0.1074;SAS_AF=0.3292;AA=C|||;VT=SNP
7	109815261	rs1723644	A	C	100	PASS	AC=1470;AF=0.29353;AN=5008;NS=2504;DP=16739;EAS_AF=0.3323;AMR_AF=0.2983;AFR_AF=0.3449;EUR_AF=0.2316;SAS_AF=0.2444;AA=A|||;VT=SNP
7	109816138	rs2254897	C	T	100	PASS	AC=4411;AF=0.880791;AN=5008;NS=2504;DP=18883;EAS_AF=0.9167;AMR_AF=0.9121;AFR_AF=0.8139;EUR_AF=0.8946;SAS_AF=0.8978;AA=T|||;VT=SNP
7	109816518	rs940457	C	T	100	PASS	AC=738;AF=0.147364;AN=5008;NS=2504;DP=17903;EAS_AF=0.2044;AMR_AF=0.0908;AFR_AF=0.1369;EUR_AF=0.0666;SAS_AF=0.226;AA=T|||;VT=SNP
7	109817772	rs112147735	C	T	100	PASS	AC=612;AF=0.122204;AN=5008;NS=2504;DP=18837;EAS_AF=0.1905;AMR_AF=0.0548;AFR_AF=0.1188;EUR_AF=0.0736;SAS_AF=0.1544;AA=C|||;VT=SNP
7	109817842	rs74725517	C	T	100	PASS	AC=517;AF=0.103235;AN=5008;NS=2504;DP=18726;EAS_AF=0.1855;AMR_AF=0.0548;AFR_AF=0.0598;EUR_AF=0.0308;SAS_AF=0.1861;AA=C|||;VT=SNP
7	109819073	rs1525516	C	T	100	PASS	AC=1426;AF=0.284744;AN=5008;NS=2504;DP=17598;EAS_AF=0.2123;AMR_AF=0.2622;AFR_AF=0.4206;EUR_AF=0.1759;SAS_AF=0.3037;AA=C|||;VT=SNP
7	109819227	rs6960899	T	G	100	PASS	AC=1592;AF=0.317891;AN=5008;NS=2504;DP=15786;EAS_AF=0.496;AMR_AF=0.2421;AFR_AF=0.3601;EUR_AF=0.2137;SAS_AF=0.2382;AA=G|||;VT=SNP
7	109820088	rs62478636	C	T	100	PASS	AC=559;AF=0.111621;AN=5008;NS=2504;DP=15099;EAS_AF=0.0823;AMR_AF=0.1484;AFR_AF=0.0371;EUR_AF=0.1431;SAS_AF=0.184;AA=C|||;VT=SNP
7	109820539	rs56100660	A	G	100	PASS	AC=558;AF=0.111422;AN=5008;NS=2504;DP=17208;EAS_AF=0.0823;AMR_AF=0.1484;AFR_AF=0.0371;EUR_AF=0.1421;SAS_AF=0.184;AA=A|||;VT=SNP
7	109820589	rs74881133	T	A	100	PASS	AC=566;AF=0.113019;AN=5008;NS=2504;DP=16977;EAS_AF=0.0556;AMR_AF=0.0303;AFR_AF=0.2867;EUR_AF=0.0169;SAS_AF=0.0951;AA=T|||;VT=SNP
7	109820664	rs1525515	G	A	100	PASS	AC=559;AF=0.111621;AN=5008;NS=2504;DP=18092;EAS_AF=0.0833;AMR_AF=0.147;AFR_AF=0.0371;EUR_AF=0.1431;SAS_AF=0.184;AA=A|||;VT=SNP
7	109820923	rs1525514	T	A	100	PASS	AC=551;AF=0.110024;AN=5008;NS=2504;DP=15194;EAS_AF=0.0833;AMR_AF=0.1455;AFR_AF=0.0325;EUR_AF=0.1421;SAS_AF=0.184;AA=A|||;VT=SNP
7	109821375	rs62478638	G	A	100	PASS	AC=552;AF=0.110224;AN=5008;NS=2504;DP=9944;EAS_AF=0.0833;AMR_AF=0.1455;AFR_AF=0.0325;EUR_AF=0.1431;SAS_AF=0.184;AA=G|||;VT=SNP
7	109821412	rs62478639	T	C	100	PASS	AC=613;AF=0.122404;AN=5008;NS=2504;DP=9755;EAS_AF=0.0833;AMR_AF=0.1513;AFR_AF=0.0756;EUR_AF=0.1431;SAS_AF=0.184;AA=T|||;VT=SNP
7	109821495	rs62478640	T	C	100	PASS	AC=556;AF=0.111022;AN=5008;NS=2504;DP=10576;EAS_AF=0.0833;AMR_AF=0.1455;AFR_AF=0.0356;EUR_AF=0.1431;SAS_AF=0.184;AA=C|||;VT=SNP
7	109821584	rs62478641	G	A	100	PASS	AC=553;AF=0.110423;AN=5008;NS=2504;DP=13698;EAS_AF=0.0843;AMR_AF=0.1455;AFR_AF=0.0325;EUR_AF=0.1431;SAS_AF=0.184;AA=A|||;VT=SNP
7	109821638	rs62478642	G	A	100	PASS	AC=552;AF=0.110224;AN=5008;NS=2504;DP=15216;EAS_AF=0.0833;AMR_AF=0.1455;AFR_AF=0.0325;EUR_AF=0.1431;SAS_AF=0.184;AA=A|||;VT=SNP
7	109821716	rs10262126	T	C	100	PASS	AC=561;AF=0.112021;AN=5008;NS=2504;DP=16138;EAS_AF=0.0625;AMR_AF=0.0303;AFR_AF=0.2852;EUR_AF=0.0159;SAS_AF=0.0859;AA=T|||;VT=SNP
7	109821928	rs62478643	C	T	100	PASS	AC=552;AF=0.110224;AN=5008;NS=2504;DP=16695;EAS_AF=0.0833;AMR_AF=0.1455;AFR_AF=0.0325;EUR_AF=0.1431;SAS_AF=0.184;AA=C|||;VT=SNP
7	109822046	rs62478644	T	G	100	PASS	AC=552;AF=0.110224;AN=5008;NS=2504;DP=16628;EAS_AF=0.0833;AMR_AF=0.1455;AFR_AF=0.0325;EUR_AF=0.1431;SAS_AF=0.184;AA=T|||;VT=SNP
7	109822336	rs62478645	A	G	100	PASS	AC=891;AF=0.177915;AN=5008;NS=2504;DP=19076;EAS_AF=0.0843;AMR_AF=0.1671;AFR_AF=0.2761;EUR_AF=0.1441;SAS_AF=0.184;AA=a|||;VT=SNP
7	109822380	rs62478646	C	T	100	PASS	AC=554;AF=0.110623;AN=5008;NS=2504;DP=17888;EAS_AF=0.0833;AMR_AF=0.1455;AFR_AF=0.0333;EUR_AF=0.1431;SAS_AF=0.1851;AA=C|||;VT=SNP
7	109822722	rs62478651	T	C	100	PASS	AC=550;AF=0.109824;AN=5008;NS=2504;DP=17124;EAS_AF=0.0833;AMR_AF=0.1455;AFR_AF=0.0325;EUR_AF=0.1431;SAS_AF=0.182;AA=C|||;VT=SNP
7	109822740	rs62478652	G	A	100	PASS	AC=550;AF=0.109824;AN=5008;NS=2504;DP=16890;EAS_AF=0.0833;AMR_AF=0.1455;AFR_AF=0.0325;EUR_AF=0.1431;SAS_AF=0.182;AA=G|||;VT=SNP
7	109822908	rs62478653	C	T	100	PASS	AC=552;AF=0.110224;AN=5008;NS=2504;DP=13203;EAS_AF=0.0833;AMR_AF=0.1455;AFR_AF=0.0325;EUR_AF=0.1431;SAS_AF=0.184;AA=C|||;VT=SNP
7	109822949	rs10250994	C	T	100	PASS	AC=558;AF=0.111422;AN=5008;NS=2504;DP=11732;EAS_AF=0.0625;AMR_AF=0.0303;AFR_AF=0.2837;EUR_AF=0.0159;SAS_AF=0.0849;AA=C|||;VT=SNP
7	109823097	rs62478655	T	C	100	PASS	AC=552;AF=0.110224;AN=5008;NS=2504;DP=13914;EAS_AF=0.0833;AMR_AF=0.1455;AFR_AF=0.0325;EUR_AF=0.1431;SAS_AF=0.184;AA=T|||;VT=SNP
7	109823382	rs6966087	A	T	100	PASS	AC=552;AF=0.110224;AN=5008;NS=2504;DP=16146;EAS_AF=0.0833;AMR_AF=0.1455;AFR_AF=0.0325;EUR_AF=0.1431;SAS_AF=0.184;AA=T|||;VT=SNP
7	109823428	rs6948291	T	A	100	PASS	AC=552;AF=0.110224;AN=5008;NS=2504;DP=17117;EAS_AF=0.0833;AMR_AF=0.1455;AFR_AF=0.0325;EUR_AF=0.1431;SAS_AF=0.184;AA=T|||;VT=SNP
7	109823486	rs62478656	A	T	100	PASS	AC=552;AF=0.110224;AN=5008;NS=2504;DP=17073;EAS_AF=0.0833;AMR_AF=0.1455;AFR_AF=0.0325;EUR_AF=0.1431;SAS_AF=0.184;AA=T|||;VT=SNP
7	109823799	rs62478657	G	A	100	PASS	AC=552;AF=0.110224;AN=5008;NS=2504;DP=16710;EAS_AF=0.0833;AMR_AF=0.1455;AFR_AF=0.0325;EUR_AF=0.1431;SAS_AF=0.184;AA=A|||;VT=SNP
7	109823810	rs62478658	T	C	100	PASS	AC=552;AF=0.110224;AN=5008;NS=2504;DP=16645;EAS_AF=0.0833;AMR_AF=0.1455;AFR_AF=0.0325;EUR_AF=0.1431;SAS_AF=0.184;AA=C|||;VT=SNP
7	109823816	rs62478659	A	T	100	PASS	AC=552;AF=0.110224;AN=5008;NS=2504;DP=16465;EAS_AF=0.0833;AMR_AF=0.1455;AFR_AF=0.0325;EUR_AF=0.1431;SAS_AF=0.184;AA=T|||;VT=SNP
7	109823981	rs62480560	C	A	100	PASS	AC=595;AF=0.11881;AN=5008;NS=2504;DP=17626;EAS_AF=0.0833;AMR_AF=0.147;AFR_AF=0.0643;EUR_AF=0.1431;SAS_AF=0.184;AA=A|||;VT=SNP
7	109824115	rs62480561	C	A	100	PASS	AC=601;AF=0.120008;AN=5008;NS=2504;DP=19704;EAS_AF=0.0833;AMR_AF=0.147;AFR_AF=0.0681;EUR_AF=0.1431;SAS_AF=0.1851;AA=C|||;VT=SNP
7	109824137	rs62480562	T	C	100	PASS	AC=600;AF=0.119808;AN=5008;NS=2504;DP=19528;EAS_AF=0.0843;AMR_AF=0.147;AFR_AF=0.0673;EUR_AF=0.1431;SAS_AF=0.184;AA=T|||;VT=SNP
7	109824278	rs11760778	A	G	100	PASS	AC=1309;AF=0.261382;AN=5008;NS=2504;DP=19481;EAS_AF=0.3274;AMR_AF=0.2695;AFR_AF=0.0877;EUR_AF=0.326;SAS_AF=0.3558;AA=A|||;VT=SNP
7	109824520	rs1619842	C	T	100	PASS	AC=2595;AF=0.518171;AN=5008;NS=2504;DP=18954;EAS_AF=0.5883;AMR_AF=0.5562;AFR_AF=0.4818;EUR_AF=0.5268;SAS_AF=0.4591;AA=C|||;VT=SNP
7	109824560	rs55708725	A	G	100	PASS	AC=599;AF=0.119609;AN=5008;NS=2504;DP=17914;EAS_AF=0.0833;AMR_AF=0.147;AFR_AF=0.0673;EUR_AF=0.1431;SAS_AF=0.184;AA=A|||;VT=SNP
7	109824639	rs73203690	C	T	100	PASS	AC=1299;AF=0.259385;AN=5008;NS=2504;DP=17604;EAS_AF=0.3284;AMR_AF=0.2695;AFR_AF=0.0794;EUR_AF=0.327;SAS_AF=0.3548;AA=C|||;VT=SNP
7	109824823	rs1723589	T	C	100	PASS	AC=672;AF=0.134185;AN=5008;NS=2504;DP=13913;EAS_AF=0.0833;AMR_AF=0.1542;AFR_AF=0.1188;EUR_AF=0.1431;SAS_AF=0.184;AA=T|||;VT=SNP
7	109824858	rs1723588	A	G	100	PASS	AC=672;AF=0.134185;AN=5008;NS=2504;DP=13807;EAS_AF=0.0833;AMR_AF=0.1542;AFR_AF=0.1188;EUR_AF=0.1431;SAS_AF=0.184;AA=G|||;VT=SNP
7	109824956	rs1722095	G	T	100	PASS	AC=672;AF=0.134185;AN=5008;NS=2504;DP=12967;EAS_AF=0.0833;AMR_AF=0.1542;AFR_AF=0.1188;EUR_AF=0.1431;SAS_AF=0.184;AA=T|||;VT=SNP
7	109825303	rs10233100	A	G	100	PASS	AC=561;AF=0.112021;AN=5008;NS=2504;DP=12058;EAS_AF=0.0635;AMR_AF=0.0303;AFR_AF=0.2837;EUR_AF=0.0169;SAS_AF=0.0859;AA=a|||;VT=SNP
7	109825424	rs1723587	T	C	100	PASS	AC=672;AF=0.134185;AN=5008;NS=2504;DP=10346;EAS_AF=0.0833;AMR_AF=0.1542;AFR_AF=0.1188;EUR_AF=0.1431;SAS_AF=0.184;AA=T|||;VT=SNP
7	109825568	rs10233377	A	C	100	PASS	AC=2713;AF=0.541733;AN=5008;NS=2504;DP=10094;EAS_AF=0.5913;AMR_AF=0.5663;AFR_AF=0.5424;EUR_AF=0.5378;SAS_AF=0.4765;AA=A|||;VT=SNP
7	109825752	rs13230255	G	A	100	PASS	AC=1644;AF=0.328275;AN=5008;NS=2504;DP=13356;EAS_AF=0.5228;AMR_AF=0.4539;AFR_AF=0.0257;EUR_AF=0.4284;SAS_AF=0.3446;AA=G|||;VT=SNP
7	109825775	rs117515839	T	A	100	PASS	AC=89;AF=0.0177716;AN=5008;NS=2504;DP=13821;EAS_AF=0.003;AMR_AF=0.0202;AFR_AF=0.0053;EUR_AF=0.0417;SAS_AF=0.0235;AA=T|||;VT=SNP
7	109825802	rs1722094	C	A	100	PASS	AC=671;AF=0.133986;AN=5008;NS=2504;DP=14237;EAS_AF=0.0833;AMR_AF=0.1542;AFR_AF=0.118;EUR_AF=0.1431;SAS_AF=0.184;AA=C|||;VT=SNP
7	109826026	rs2140856	A	G	100	PASS	AC=4299;AF=0.858427;AN=5008;NS=2504;DP=17801;EAS_AF=0.9167;AMR_AF=0.8458;AFR_AF=0.8533;EUR_AF=0.8569;SAS_AF=0.816;AA=A|||;VT=SNP
7	109826962	rs73205604	T	A	100	PASS	AC=1289;AF=0.257388;AN=5008;NS=2504;DP=14333;EAS_AF=0.3264;AMR_AF=0.268;AFR_AF=0.087;EUR_AF=0.3241;SAS_AF=0.3405;AA=T|||;VT=SNP
7	109827221	rs1722091	A	T	100	PASS	AC=888;AF=0.177316;AN=5008;NS=2504;DP=13212;EAS_AF=0.0833;AMR_AF=0.1643;AFR_AF=0.2761;EUR_AF=0.1441;SAS_AF=0.184;AA=T|||;VT=SNP
7	109827268	rs1722090	G	A	100	PASS	AC=671;AF=0.133986;AN=5008;NS=2504;DP=14185;EAS_AF=0.0833;AMR_AF=0.1542;AFR_AF=0.118;EUR_AF=0.1431;SAS_AF=0.184;AA=G|||;VT=SNP
7	109827301	rs1723586	A	G	100	PASS	AC=672;AF=0.134185;AN=5008;NS=2504;DP=15276;EAS_AF=0.0833;AMR_AF=0.1542;AFR_AF=0.1188;EUR_AF=0.1431;SAS_AF=0.184;AA=A|||;VT=SNP
7	109827588	rs1723585	T	C	100	PASS	AC=672;AF=0.134185;AN=5008;NS=2504;DP=16732;EAS_AF=0.0833;AMR_AF=0.1542;AFR_AF=0.1188;EUR_AF=0.1431;SAS_AF=0.184;AA=C|||;VT=SNP
7	109827638	rs1722089	G	T	100	PASS	AC=670;AF=0.133786;AN=5008;NS=2504;DP=17319;EAS_AF=0.0833;AMR_AF=0.1542;AFR_AF=0.1172;EUR_AF=0.1431;SAS_AF=0.184;AA=G|||;VT=SNP
7	109827761	rs10249619	C	T	100	PASS	AC=1793;AF=0.358027;AN=5008;NS=2504;DP=18442;EAS_AF=0.3879;AMR_AF=0.2896;AFR_AF=0.3298;EUR_AF=0.33;SAS_AF=0.4427;AA=C|||;VT=SNP
7	109827799	rs1723583	A	G	100	PASS	AC=672;AF=0.134185;AN=5008;NS=2504;DP=18876;EAS_AF=0.0833;AMR_AF=0.1542;AFR_AF=0.1188;EUR_AF=0.1431;SAS_AF=0.184;AA=G|||;VT=SNP
7	109828060	rs1723582	T	C	100	PASS	AC=3024;AF=0.603834;AN=5008;NS=2504;DP=18001;EAS_AF=0.6121;AMR_AF=0.7017;AFR_AF=0.5348;EUR_AF=0.665;SAS_AF=0.5562;AA=C|||;VT=SNP
7	109828329	rs11525854	G	A	100	PASS	AC=1867;AF=0.372804;AN=5008;NS=2504;DP=19372;EAS_AF=0.5268;AMR_AF=0.5;AFR_AF=0.1029;EUR_AF=0.4901;SAS_AF=0.3681;AA=G|||;VT=SNP
7	109828621	rs1722088	G	A	100	PASS	AC=671;AF=0.133986;AN=5008;NS=2504;DP=19954;EAS_AF=0.0833;AMR_AF=0.1542;AFR_AF=0.118;EUR_AF=0.1431;SAS_AF=0.184;AA=G|||;VT=SNP
7	109828707	rs10253692	C	A	100	PASS	AC=556;AF=0.111022;AN=5008;NS=2504;DP=18960;EAS_AF=0.0625;AMR_AF=0.0303;AFR_AF=0.2799;EUR_AF=0.0169;SAS_AF=0.0869;AA=C|||;VT=SNP
7	109828924	rs1722087	C	T	100	PASS	AC=671;AF=0.133986;AN=5008;NS=2504;DP=18782;EAS_AF=0.0833;AMR_AF=0.1542;AFR_AF=0.118;EUR_AF=0.1431;SAS_AF=0.184;AA=T|||;VT=SNP
7	109828985	rs1722086	T	C	100	PASS	AC=671;AF=0.133986;AN=5008;NS=2504;DP=19263;EAS_AF=0.0833;AMR_AF=0.1542;AFR_AF=0.118;EUR_AF=0.1431;SAS_AF=0.184;AA=C|||;VT=SNP
7	109829135	rs1722085	T	C	100	PASS	AC=675;AF=0.134784;AN=5008;NS=2504;DP=17185;EAS_AF=0.0833;AMR_AF=0.1542;AFR_AF=0.121;EUR_AF=0.1431;SAS_AF=0.184;AA=C|||;VT=SNP
7	109829183	rs1723581	T	G	100	PASS	AC=674;AF=0.134585;AN=5008;NS=2504;DP=17138;EAS_AF=0.0833;AMR_AF=0.1542;AFR_AF=0.1203;EUR_AF=0.1431;SAS_AF=0.184;AA=T|||;VT=SNP
7	109829271	rs11770896	T	C	100	PASS	AC=2150;AF=0.429313;AN=5008;NS=2504;DP=18364;EAS_AF=0.5308;AMR_AF=0.5375;AFR_AF=0.2655;EUR_AF=0.5219;SAS_AF=0.3742;AA=T|||;VT=SNP
7	109829372	rs1722084	T	C	100	PASS	AC=896;AF=0.178914;AN=5008;NS=2504;DP=17725;EAS_AF=0.0833;AMR_AF=0.1643;AFR_AF=0.2821;EUR_AF=0.1441;SAS_AF=0.184;AA=C|||;VT=SNP
7	109829885	rs1722083	C	A	100	PASS	AC=672;AF=0.134185;AN=5008;NS=2504;DP=15881;EAS_AF=0.0833;AMR_AF=0.1542;AFR_AF=0.1188;EUR_AF=0.1431;SAS_AF=0.184;AA=T|||;VT=SNP
7	109829969	rs13225510	G	A	100	PASS	AC=1653;AF=0.330072;AN=5008;NS=2504;DP=15656;EAS_AF=0.5248;AMR_AF=0.4582;AFR_AF=0.0257;EUR_AF=0.4334;SAS_AF=0.3436;AA=G|||;VT=SNP
7	109829987	rs1722082	A	G	100	PASS	AC=895;AF=0.178714;AN=5008;NS=2504;DP=15766;EAS_AF=0.0833;AMR_AF=0.1643;AFR_AF=0.2814;EUR_AF=0.1441;SAS_AF=0.184;AA=G|||;VT=SNP
7	109830368	rs11525075	T	C	100	PASS	AC=1248;AF=0.249201;AN=5008;NS=2504;DP=16470;EAS_AF=0.3284;AMR_AF=0.2637;AFR_AF=0.059;EUR_AF=0.3161;SAS_AF=0.3456;AA=T|||;VT=SNP
7	109830398	rs80060781	C	G	100	PASS	AC=1232;AF=0.246006;AN=5008;NS=2504;DP=16141;EAS_AF=0.3264;AMR_AF=0.2637;AFR_AF=0.0492;EUR_AF=0.3161;SAS_AF=0.3446;AA=C|||;VT=SNP
7	109830780	rs1723580	A	G	100	PASS	AC=887;AF=0.177117;AN=5008;NS=2504;DP=13907;EAS_AF=0.0833;AMR_AF=0.1643;AFR_AF=0.2776;EUR_AF=0.1441;SAS_AF=0.181;AA=G|||;VT=SNP
7	109830957	rs1722080	T	A	100	PASS	AC=669;AF=0.133586;AN=5008;NS=2504;DP=13403;EAS_AF=0.0833;AMR_AF=0.1542;AFR_AF=0.1188;EUR_AF=0.1431;SAS_AF=0.181;AA=A|||;VT=SNP
7	109831719	rs1722079	G	A	100	PASS	AC=669;AF=0.133586;AN=5008;NS=2504;DP=10989;EAS_AF=0.0833;AMR_AF=0.1542;AFR_AF=0.1188;EUR_AF=0.1431;SAS_AF=0.181;AA=G|||;VT=SNP
7	109831870	rs1525506	G	C	100	PASS	AC=669;AF=0.133586;AN=5008;NS=2504;DP=13773;EAS_AF=0.0833;AMR_AF=0.1542;AFR_AF=0.1188;EUR_AF=0.1431;SAS_AF=0.181;AA=C|||;VT=SNP
7	109832485	rs17157456	C	T	100	PASS	AC=881;AF=0.175919;AN=5008;NS=2504;DP=10779;EAS_AF=0.0833;AMR_AF=0.1643;AFR_AF=0.2738;EUR_AF=0.1441;SAS_AF=0.18;AA=c|||;VT=SNP
7	109832569	rs41468044	C	T	100	PASS	AC=671;AF=0.133986;AN=5008;NS=2504;DP=8781;EAS_AF=0.0833;AMR_AF=0.1542;AFR_AF=0.1203;EUR_AF=0.1431;SAS_AF=0.181;AA=C|||;VT=SNP
7	109832612	rs13308103	T	G	100	PASS	AC=669;AF=0.133586;AN=5008;NS=2504;DP=8073;EAS_AF=0.0833;AMR_AF=0.1542;AFR_AF=0.1195;EUR_AF=0.1431;SAS_AF=0.18;AA=T|||;VT=SNP
7	109833867	rs1623624	C	T	100	PASS	AC=700;AF=0.139776;AN=5008;NS=2504;DP=18322;EAS_AF=0.0833;AMR_AF=0.1556;AFR_AF=0.1195;EUR_AF=0.1431;SAS_AF=0.2106;AA=T|||;VT=SNP
7	109833972	rs1622815	C	G	100	PASS	AC=886;AF=0.176917;AN=5008;NS=2504;DP=19061;EAS_AF=0.0823;AMR_AF=0.1657;AFR_AF=0.2776;EUR_AF=0.1441;SAS_AF=0.18;AA=G|||;VT=SNP
7	109834059	rs1621943	T	C	100	PASS	AC=3083;AF=0.615615;AN=5008;NS=2504;DP=20258;EAS_AF=0.6121;AMR_AF=0.7046;AFR_AF=0.5477;EUR_AF=0.668;SAS_AF=0.5941;AA=T|||;VT=SNP
7	109834320	rs1722077	C	G	100	PASS	AC=722;AF=0.144169;AN=5008;NS=2504;DP=19325;EAS_AF=0.0823;AMR_AF=0.1542;AFR_AF=0.1369;EUR_AF=0.1431;SAS_AF=0.2117;AA=C|||;VT=SNP
7	109834547	rs1723602	C	T	100	PASS	AC=701;AF=0.139976;AN=5008;NS=2504;DP=16396;EAS_AF=0.0833;AMR_AF=0.1556;AFR_AF=0.1195;EUR_AF=0.1431;SAS_AF=0.2117;AA=T|||;VT=SNP
7	109834641	rs1723601	G	C	100	PASS	AC=704;AF=0.140575;AN=5008;NS=2504;DP=17239;EAS_AF=0.0833;AMR_AF=0.1571;AFR_AF=0.1195;EUR_AF=0.1431;SAS_AF=0.2137;AA=C|||;VT=SNP
7	109834753	rs1723600	G	C	100	PASS	AC=702;AF=0.140176;AN=5008;NS=2504;DP=17083;EAS_AF=0.0833;AMR_AF=0.1571;AFR_AF=0.1195;EUR_AF=0.1431;SAS_AF=0.2117;AA=G|||;VT=SNP
7	109835007	rs11773069	C	A	100	PASS	AC=2084;AF=0.416134;AN=5008;NS=2504;DP=14185;EAS_AF=0.5258;AMR_AF=0.5303;AFR_AF=0.2262;EUR_AF=0.5139;SAS_AF=0.3783;AA=C|||;VT=SNP
7	109835465	rs17157461	G	C	100	PASS	AC=520;AF=0.103834;AN=5008;NS=2504;DP=19029;EAS_AF=0.0625;AMR_AF=0.0259;AFR_AF=0.2496;EUR_AF=0.0169;SAS_AF=0.0941;AA=G|||;VT=SNP
7	109835523	rs1723599	C	T	100	PASS	AC=699;AF=0.139577;AN=5008;NS=2504;DP=19108;EAS_AF=0.0833;AMR_AF=0.1556;AFR_AF=0.1195;EUR_AF=0.1431;SAS_AF=0.2096;AA=T|||;VT=SNP
7	109835652	rs1723598	C	G	100	PASS	AC=852;AF=0.170128;AN=5008;NS=2504;DP=17853;EAS_AF=0.0823;AMR_AF=0.1599;AFR_AF=0.2315;EUR_AF=0.1431;SAS_AF=0.2127;AA=G|||;VT=SNP
7	109835663	rs1723597	T	C	100	PASS	AC=851;AF=0.169928;AN=5008;NS=2504;DP=18065;EAS_AF=0.0823;AMR_AF=0.1599;AFR_AF=0.2307;EUR_AF=0.1431;SAS_AF=0.2127;AA=C|||;VT=SNP
7	109836062	rs1722076	A	G	100	PASS	AC=677;AF=0.135184;AN=5008;NS=2504;DP=17287;EAS_AF=0.0833;AMR_AF=0.1556;AFR_AF=0.1195;EUR_AF=0.1431;SAS_AF=0.1871;AA=G|||;VT=SNP
7	109836732	rs12374709	C	T	100	PASS	AC=1766;AF=0.352636;AN=5008;NS=2504;DP=12389;EAS_AF=0.3909;AMR_AF=0.2911;AFR_AF=0.329;EUR_AF=0.33;SAS_AF=0.4121;AA=T|||;VT=SNP
7	109836984	rs2177757	C	G	100	PASS	AC=1856;AF=0.370607;AN=5008;NS=2504;DP=11745;EAS_AF=0.5268;AMR_AF=0.5;AFR_AF=0.0938;EUR_AF=0.4891;SAS_AF=0.3701;AA=C|||;VT=SNP
7	109837811	rs6967303	T	C	100	PASS	AC=1371;AF=0.273762;AN=5008;NS=2504;DP=16050;EAS_AF=0.3284;AMR_AF=0.3228;AFR_AF=0.0537;EUR_AF=0.4175;SAS_AF=0.3323;AA=T|||;VT=SNP
7	109839717	rs1629688	T	C	100	PASS	AC=2853;AF=0.569688;AN=5008;NS=2504;DP=13540;EAS_AF=0.6141;AMR_AF=0.7032;AFR_AF=0.3699;EUR_AF=0.664;SAS_AF=0.6022;AA=C|||;VT=SNP
7	109840835	rs13234406	T	C	100	PASS	AC=2219;AF=0.443091;AN=5008;NS=2504;DP=15513;EAS_AF=0.5288;AMR_AF=0.572;AFR_AF=0.2587;EUR_AF=0.5586;SAS_AF=0.3937;AA=T|||;VT=SNP
7	109841737	rs12666342	C	A	100	PASS	AC=1202;AF=0.240016;AN=5008;NS=2504;DP=16291;EAS_AF=0.3254;AMR_AF=0.2579;AFR_AF=0.0454;EUR_AF=0.334;SAS_AF=0.3057;AA=C|||;VT=SNP
7	109841754	rs10953653	G	A	100	PASS	AC=2237;AF=0.446685;AN=5008;NS=2504;DP=16660;EAS_AF=0.5427;AMR_AF=0.5735;AFR_AF=0.2648;EUR_AF=0.5567;SAS_AF=0.3906;AA=G|||;VT=SNP
7	109841772	rs12668669	T	A	100	PASS	AC=2237;AF=0.446685;AN=5008;NS=2504;DP=16940;EAS_AF=0.5427;AMR_AF=0.5735;AFR_AF=0.2648;EUR_AF=0.5567;SAS_AF=0.3906;AA=T|||;VT=SNP
7	109841784	rs1723592	C	T	100	PASS	AC=552;AF=0.110224;AN=5008;NS=2504;DP=17040;EAS_AF=0.0694;AMR_AF=0.1268;AFR_AF=0.1006;EUR_AF=0.0905;SAS_AF=0.1738;AA=C|||;VT=SNP
7	109842048	rs12668742	T	C	100	PASS	AC=2308;AF=0.460863;AN=5008;NS=2504;DP=17379;EAS_AF=0.5446;AMR_AF=0.5764;AFR_AF=0.298;EUR_AF=0.5765;SAS_AF=0.3937;AA=T|||;VT=SNP
7	109842192	rs1608839	G	A	100	PASS	AC=2247;AF=0.448682;AN=5008;NS=2504;DP=18148;EAS_AF=0.5446;AMR_AF=0.5735;AFR_AF=0.2648;EUR_AF=0.5636;SAS_AF=0.3916;AA=G|||;VT=SNP
7	109842540	rs1608837	G	T	100	PASS	AC=2183;AF=0.435903;AN=5008;NS=2504;DP=17199;EAS_AF=0.5268;AMR_AF=0.5591;AFR_AF=0.2564;EUR_AF=0.5408;SAS_AF=0.3896;AA=T|||;VT=SNP
7	109842682	rs1917685	C	T	100	PASS	AC=2245;AF=0.448283;AN=5008;NS=2504;DP=16279;EAS_AF=0.5437;AMR_AF=0.572;AFR_AF=0.2648;EUR_AF=0.5636;SAS_AF=0.3916;AA=T|||;VT=SNP
7	109842734	rs1608836	T	C	100	PASS	AC=2921;AF=0.583267;AN=5008;NS=2504;DP=16209;EAS_AF=0.6141;AMR_AF=0.7032;AFR_AF=0.4289;EUR_AF=0.6551;SAS_AF=0.6012;AA=C|||;VT=SNP
7	109846538	rs77876919	G	A	100	PASS	AC=408;AF=0.0814696;AN=5008;NS=2504;DP=19764;EAS_AF=0.1528;AMR_AF=0.1153;AFR_AF=0.0061;EUR_AF=0.0954;SAS_AF=0.0716;AA=G|||;VT=SNP
7	109847026	rs7791149	C	G	100	PASS	AC=2573;AF=0.513778;AN=5008;NS=2504;DP=15179;EAS_AF=0.8909;AMR_AF=0.6455;AFR_AF=0.0802;EUR_AF=0.5885;SAS_AF=0.5409;AA=C|||;VT=SNP
7	109847200	rs7810395	T	C	100	PASS	AC=2572;AF=0.513578;AN=5008;NS=2504;DP=16631;EAS_AF=0.8909;AMR_AF=0.6441;AFR_AF=0.0794;EUR_AF=0.5895;SAS_AF=0.5409;AA=T|||;VT=SNP
7	109848853	rs17157477	A	G	100	PASS	AC=967;AF=0.193091;AN=5008;NS=2504;DP=15153;EAS_AF=0.1042;AMR_AF=0.2104;AFR_AF=0.1407;EUR_AF=0.2058;SAS_AF=0.3303;AA=G|||;VT=SNP
7	109850118	rs10267937	A	T	100	PASS	AC=859;AF=0.171526;AN=5008;NS=2504;DP=18096;EAS_AF=0.1032;AMR_AF=0.1844;AFR_AF=0.0961;EUR_AF=0.1839;SAS_AF=0.3221;AA=A|||;VT=SNP
7	109851155	rs1106085	C	T	100	PASS	AC=1001;AF=0.19988;AN=5008;NS=2504;DP=17761;EAS_AF=0.0992;AMR_AF=0.255;AFR_AF=0.0378;EUR_AF=0.3539;SAS_AF=0.3252;AA=C|||;VT=SNP
7	109852498	rs12669836	C	T	100	PASS	AC=1156;AF=0.230831;AN=5008;NS=2504;DP=16881;EAS_AF=0.4187;AMR_AF=0.2882;AFR_AF=0.0257;EUR_AF=0.2366;SAS_AF=0.2679;AA=T|||;VT=SNP
7	109853622	rs139249697	C	A	100	PASS	AC=218;AF=0.0435304;AN=5008;NS=2504;DP=20159;EAS_AF=0.0476;AMR_AF=0.0504;AFR_AF=0.0038;EUR_AF=0.0706;SAS_AF=0.0603;AA=C|||;VT=SNP
7	109854546	rs73207623	C	T	100	PASS	AC=252;AF=0.0503195;AN=5008;NS=2504;DP=18858;EAS_AF=0.0575;AMR_AF=0.0677;AFR_AF=0.0038;EUR_AF=0.0885;SAS_AF=0.0542;AA=C|||;VT=SNP
7	109856125	rs2396220	T	C	100	PASS	AC=2621;AF=0.523363;AN=5008;NS=2504;DP=16834;EAS_AF=0.8978;AMR_AF=0.6499;AFR_AF=0.0893;EUR_AF=0.5994;SAS_AF=0.5562;AA=T|||;VT=SNP
7	109856264	rs12705671	T	G	100	PASS	AC=1120;AF=0.223642;AN=5008;NS=2504;DP=19304;EAS_AF=0.0992;AMR_AF=0.2622;AFR_AF=0.1165;EUR_AF=0.3608;SAS_AF=0.3282;AA=T|||;VT=SNP
7	109857485	rs4730422	A	G	100	PASS	AC=2907;AF=0.580471;AN=5008;NS=2504;DP=15731;EAS_AF=0.8978;AMR_AF=0.7363;AFR_AF=0.1188;EUR_AF=0.7763;SAS_AF=0.5654;AA=A|||;VT=SNP
7	109859343	rs12531214	A	G	100	PASS	AC=2898;AF=0.578674;AN=5008;NS=2504;DP=15377;EAS_AF=0.8968;AMR_AF=0.7349;AFR_AF=0.118;EUR_AF=0.7744;SAS_AF=0.5613;AA=A|||;VT=SNP
7	109860572	rs59465730	C	T	100	PASS	AC=2560;AF=0.511182;AN=5008;NS=2504;DP=20524;EAS_AF=0.8938;AMR_AF=0.6455;AFR_AF=0.0779;EUR_AF=0.5855;SAS_AF=0.5307;AA=C|||;VT=SNP
7	109862289	rs4730423	T	C	100	PASS	AC=1577;AF=0.314896;AN=5008;NS=2504;DP=16877;EAS_AF=0.3234;AMR_AF=0.3876;AFR_AF=0.1112;EUR_AF=0.4384;SAS_AF=0.4029;AA=T|||;VT=SNP
7	109866088	rs75078544	T	C	100	PASS	AC=225;AF=0.0449281;AN=5008;NS=2504;DP=15892;EAS_AF=0.002;AMR_AF=0.0648;AFR_AF=0.0045;EUR_AF=0.0755;SAS_AF=0.0982;AA=T|||;VT=SNP
7	109866785	rs1989874	T	G	100	PASS	AC=2231;AF=0.445487;AN=5008;NS=2504;DP=15659;EAS_AF=0.4881;AMR_AF=0.3775;AFR_AF=0.5968;EUR_AF=0.329;SAS_AF=0.365;AA=T|||;VT=SNP
7	109866859	rs1989875	G	T	100	PASS	AC=3568;AF=0.71246;AN=5008;NS=2504;DP=14781;EAS_AF=0.5823;AMR_AF=0.6239;AFR_AF=0.9463;EUR_AF=0.5924;SAS_AF=0.7168;AA=T|||;VT=SNP
7	109866882	rs17416916	A	T	100	PASS	AC=827;AF=0.165136;AN=5008;NS=2504;DP=14491;EAS_AF=0.0982;AMR_AF=0.1873;AFR_AF=0.0696;EUR_AF=0.1839;SAS_AF=0.3282;AA=A|||;VT=SNP
7	109867062	rs17157502	T	C	100	PASS	AC=229;AF=0.0457268;AN=5008;NS=2504;DP=14005;EAS_AF=0.0486;AMR_AF=0.0533;AFR_AF=0.0151;EUR_AF=0.0666;SAS_AF=0.0573;AA=T|||;VT=SNP
7	109867394	rs73207643	C	G	100	PASS	AC=792;AF=0.158147;AN=5008;NS=2504;DP=16736;EAS_AF=0.0992;AMR_AF=0.1873;AFR_AF=0.0439;EUR_AF=0.1819;SAS_AF=0.3282;AA=C|||;VT=SNP
7	109867444	rs17507839	G	A	100	PASS	AC=783;AF=0.15635;AN=5008;NS=2504;DP=17649;EAS_AF=0.0992;AMR_AF=0.183;AFR_AF=0.0393;EUR_AF=0.1819;SAS_AF=0.3282;AA=G|||;VT=SNP
7	109867828	rs79325652	A	T	100	PASS	AC=831;AF=0.165935;AN=5008;NS=2504;DP=19734;EAS_AF=0.0982;AMR_AF=0.1888;AFR_AF=0.0734;EUR_AF=0.1829;SAS_AF=0.3272;AA=A|||;VT=SNP
7	109868075	rs1013920	G	T	100	PASS	AC=3247;AF=0.648363;AN=5008;NS=2504;DP=19431;EAS_AF=0.5675;AMR_AF=0.6009;AFR_AF=0.7663;EUR_AF=0.5606;SAS_AF=0.6963;AA=T|||;VT=SNP
7	109868887	rs35212007	G	A	100	PASS	AC=1298;AF=0.259185;AN=5008;NS=2504;DP=17660;EAS_AF=0.4633;AMR_AF=0.3357;AFR_AF=0.0446;EUR_AF=0.3151;SAS_AF=0.227;AA=G|||;VT=SNP
7	109869130	rs17416979	A	T	100	PASS	AC=133;AF=0.0265575;AN=5008;NS=2504;DP=18074;EAS_AF=0.004;AMR_AF=0.0331;AFR_AF=0.0015;EUR_AF=0.0706;SAS_AF=0.0337;AA=A|||;VT=SNP
7	109869591	rs17840512	C	T	100	PASS	AC=1864;AF=0.372204;AN=5008;NS=2504;DP=17602;EAS_AF=0.4683;AMR_AF=0.3631;AFR_AF=0.354;EUR_AF=0.3241;SAS_AF=0.3538;AA=C|||;VT=SNP
7	109871406	rs9641438	T	C	100	PASS	AC=3866;AF=0.771965;AN=5008;NS=2504;DP=17865;EAS_AF=0.6895;AMR_AF=0.7219;AFR_AF=0.9818;EUR_AF=0.7724;SAS_AF=0.6084;AA=G|||;VT=SNP
7	109875051	rs2188818	C	A	100	PASS	AC=2580;AF=0.515176;AN=5008;NS=2504;DP=12513;EAS_AF=0.623;AMR_AF=0.549;AFR_AF=0.5106;EUR_AF=0.5109;SAS_AF=0.3906;AA=A|||;VT=SNP
7	109875729	rs10258980	T	C	100	PASS	AC=2495;AF=0.498203;AN=5008;NS=2504;DP=16765;EAS_AF=0.4752;AMR_AF=0.4193;AFR_AF=0.7005;EUR_AF=0.3767;SAS_AF=0.4294;AA=T|||;VT=SNP
7	109876222	rs77583204	C	A	100	PASS	AC=756;AF=0.150958;AN=5008;NS=2504;DP=18274;EAS_AF=0.2083;AMR_AF=0.1758;AFR_AF=0.0318;EUR_AF=0.1819;SAS_AF=0.2035;AA=c|||;VT=SNP
7	109876462	rs1115906	A	T	100	PASS	AC=2463;AF=0.491813;AN=5008;NS=2504;DP=16029;EAS_AF=0.4742;AMR_AF=0.4179;AFR_AF=0.7118;EUR_AF=0.3767;SAS_AF=0.3834;AA=T|||;VT=SNP
7	109877036	rs13230336	T	G	100	PASS	AC=1138;AF=0.227236;AN=5008;NS=2504;DP=14256;EAS_AF=0.1022;AMR_AF=0.2752;AFR_AF=0.1014;EUR_AF=0.3718;SAS_AF=0.3436;AA=T|||;VT=SNP
7	109877875	rs9640729	G	A	100	PASS	AC=2451;AF=0.489417;AN=5008;NS=2504;DP=15071;EAS_AF=0.5179;AMR_AF=0.3948;AFR_AF=0.6672;EUR_AF=0.3429;SAS_AF=0.4376;AA=G|||;VT=SNP
7	109878623	rs11766080	T	C	100	PASS	AC=2549;AF=0.508986;AN=5008;NS=2504;DP=19554;EAS_AF=0.5258;AMR_AF=0.4164;AFR_AF=0.6974;EUR_AF=0.3718;SAS_AF=0.4438;AA=t|||;VT=SNP
7	109878977	rs73209612	C	G	100	PASS	AC=770;AF=0.153754;AN=5008;NS=2504;DP=18936;EAS_AF=0.0992;AMR_AF=0.1888;AFR_AF=0.0098;EUR_AF=0.2008;SAS_AF=0.3313;AA=C|||;VT=SNP
7	109880879	rs992173	G	T	100	PASS	AC=988;AF=0.197284;AN=5008;NS=2504;DP=14164;EAS_AF=0.0933;AMR_AF=0.2622;AFR_AF=0.0144;EUR_AF=0.3638;SAS_AF=0.3344;AA=G|||;VT=SNP
7	109881274	rs11535240	T	C	100	PASS	AC=1532;AF=0.305911;AN=5008;NS=2504;DP=12389;EAS_AF=0.5179;AMR_AF=0.3631;AFR_AF=0.146;EUR_AF=0.3241;SAS_AF=0.2444;AA=t|||;VT=SNP
7	109881775	rs17157509	C	T	100	PASS	AC=1349;AF=0.269369;AN=5008;NS=2504;DP=15723;EAS_AF=0.5089;AMR_AF=0.3372;AFR_AF=0.0499;EUR_AF=0.3062;SAS_AF=0.2331;AA=C|||;VT=SNP
7	109882848	rs13245712	G	T	100	PASS	AC=1341;AF=0.267772;AN=5008;NS=2504;DP=16766;EAS_AF=0.5099;AMR_AF=0.3357;AFR_AF=0.0507;EUR_AF=0.3022;SAS_AF=0.228;AA=G|||;VT=SNP
7	109885059	rs10259163	C	T	100	PASS	AC=2379;AF=0.47504;AN=5008;NS=2504;DP=15674;EAS_AF=0.5109;AMR_AF=0.4063;AFR_AF=0.649;EUR_AF=0.3489;SAS_AF=0.3814;AA=T|||;VT=SNP
7	109885698	rs28664951	T	A	100	PASS	AC=615;AF=0.122804;AN=5008;NS=2504;DP=16700;EAS_AF=0.1558;AMR_AF=0.1614;AFR_AF=0.034;EUR_AF=0.162;SAS_AF=0.1411;AA=T|||;VT=SNP
7	109886136	rs13230449	G	A	100	PASS	AC=1413;AF=0.282149;AN=5008;NS=2504;DP=15705;EAS_AF=0.5119;AMR_AF=0.3545;AFR_AF=0.0719;EUR_AF=0.325;SAS_AF=0.2342;AA=G|||;VT=SNP
7	109886388	rs2188815	G	A	100	PASS	AC=1337;AF=0.266973;AN=5008;NS=2504;DP=15715;EAS_AF=0.5119;AMR_AF=0.3329;AFR_AF=0.0431;EUR_AF=0.3072;SAS_AF=0.229;AA=G|||;VT=SNP
7	109887100	rs13234372	G	A	100	PASS	AC=1415;AF=0.282548;AN=5008;NS=2504;DP=17396;EAS_AF=0.5119;AMR_AF=0.353;AFR_AF=0.0726;EUR_AF=0.3221;SAS_AF=0.2393;AA=G|||;VT=SNP
7	109887526	rs10278480	A	T	100	PASS	AC=2458;AF=0.490815;AN=5008;NS=2504;DP=6344;EAS_AF=0.5179;AMR_AF=0.4063;AFR_AF=0.6581;EUR_AF=0.3588;SAS_AF=0.4325;AA=T|||;VT=SNP
7	109887560	rs7457034	G	A	100	PASS	AC=1346;AF=0.26877;AN=5008;NS=2504;DP=12042;EAS_AF=0.5119;AMR_AF=0.3329;AFR_AF=0.0499;EUR_AF=0.3032;SAS_AF=0.2331;AA=G|||;VT=SNP
7	109888464	rs12705672	C	T	100	PASS	AC=1341;AF=0.267772;AN=5008;NS=2504;DP=18570;EAS_AF=0.5079;AMR_AF=0.3329;AFR_AF=0.0492;EUR_AF=0.3032;SAS_AF=0.2331;AA=C|||;VT=SNP
7	109888799	rs12670309	C	T	100	PASS	AC=1557;AF=0.310903;AN=5008;NS=2504;DP=18219;EAS_AF=0.5069;AMR_AF=0.3386;AFR_AF=0.208;EUR_AF=0.3032;SAS_AF=0.2362;AA=T|||;VT=SNP
7	109888862	rs12670312	C	T	100	PASS	AC=1351;AF=0.269768;AN=5008;NS=2504;DP=18782;EAS_AF=0.5079;AMR_AF=0.3329;AFR_AF=0.056;EUR_AF=0.3032;SAS_AF=0.2342;AA=C|||;VT=SNP
7	109889092	rs12672594	T	G	100	PASS	AC=2207;AF=0.440695;AN=5008;NS=2504;DP=18558;EAS_AF=0.5149;AMR_AF=0.402;AFR_AF=0.6188;EUR_AF=0.3529;SAS_AF=0.2413;AA=G|||;VT=SNP
7	109890278	rs7350039	A	G	100	PASS	AC=3113;AF=0.621605;AN=5008;NS=2504;DP=17656;EAS_AF=0.5407;AMR_AF=0.6599;AFR_AF=0.8275;EUR_AF=0.5507;SAS_AF=0.4724;AA=A|||;VT=SNP
7	109890965	rs719530	T	C	100	PASS	AC=2919;AF=0.582867;AN=5008;NS=2504;DP=17353;EAS_AF=0.5347;AMR_AF=0.6585;AFR_AF=0.6876;EUR_AF=0.5497;SAS_AF=0.4714;AA=T|||;VT=SNP
7	109891462	rs11769876	C	T	100	PASS	AC=2286;AF=0.45647;AN=5008;NS=2504;DP=17625;EAS_AF=0.255;AMR_AF=0.4193;AFR_AF=0.6589;EUR_AF=0.4712;SAS_AF=0.4018;AA=T|||;VT=SNP
7	109891464	rs11769877	C	G	100	PASS	AC=2286;AF=0.45647;AN=5008;NS=2504;DP=17671;EAS_AF=0.255;AMR_AF=0.4193;AFR_AF=0.6589;EUR_AF=0.4712;SAS_AF=0.4018;AA=c|||;VT=SNP
7	109893076	rs17417471	T	C	100	PASS	AC=690;AF=0.13778;AN=5008;NS=2504;DP=18303;EAS_AF=0.0685;AMR_AF=0.2205;AFR_AF=0.0265;EUR_AF=0.2078;SAS_AF=0.229;AA=T|||;VT=SNP
7	109893269	rs6948944	A	T	100	PASS	AC=662;AF=0.132188;AN=5008;NS=2504;DP=19491;EAS_AF=0.0099;AMR_AF=0.1081;AFR_AF=0.2769;EUR_AF=0.1382;SAS_AF=0.0736;AA=A|||;VT=SNP
7	109893606	rs10274223	C	T	100	PASS	AC=495;AF=0.0988419;AN=5008;NS=2504;DP=20659;EAS_AF=0.0099;AMR_AF=0.0865;AFR_AF=0.1808;EUR_AF=0.1153;SAS_AF=0.0716;AA=C|||;VT=SNP
7	109893783	rs4141364	T	C	100	PASS	AC=2579;AF=0.514976;AN=5008;NS=2504;DP=17746;EAS_AF=0.75;AMR_AF=0.5533;AFR_AF=0.27;EUR_AF=0.502;SAS_AF=0.59;AA=T|||;VT=SNP
7	109894043	rs10953654	T	A	100	PASS	AC=1616;AF=0.322684;AN=5008;NS=2504;DP=19659;EAS_AF=0.245;AMR_AF=0.317;AFR_AF=0.3623;EUR_AF=0.338;SAS_AF=0.3374;AA=T|||;VT=SNP
7	109895537	rs3887186	C	T	100	PASS	AC=1124;AF=0.224441;AN=5008;NS=2504;DP=17743;EAS_AF=0.4107;AMR_AF=0.1873;AFR_AF=0.1558;EUR_AF=0.2545;SAS_AF=0.1207;AA=C|||;VT=SNP
7	109895547	rs2894563	C	T	100	PASS	AC=1311;AF=0.261781;AN=5008;NS=2504;DP=17640;EAS_AF=0.4107;AMR_AF=0.196;AFR_AF=0.292;EUR_AF=0.2555;SAS_AF=0.1207;AA=T|||;VT=SNP
7	109895782	rs142608963	C	T	100	PASS	AC=275;AF=0.0549121;AN=5008;NS=2504;DP=11604;EAS_AF=0.0099;AMR_AF=0.0562;AFR_AF=0.059;EUR_AF=0.1064;SAS_AF=0.0419;AA=C|||;VT=SNP
7	109896700	rs6969603	A	T	100	PASS	AC=1263;AF=0.252196;AN=5008;NS=2504;DP=18608;EAS_AF=0.3889;AMR_AF=0.1816;AFR_AF=0.326;EUR_AF=0.1889;SAS_AF=0.1268;AA=A|||;VT=SNP
7	109897040	rs6970250	C	A	100	PASS	AC=1199;AF=0.239417;AN=5008;NS=2504;DP=17989;EAS_AF=0.3889;AMR_AF=0.1686;AFR_AF=0.32;EUR_AF=0.1451;SAS_AF=0.1237;AA=A|||;VT=SNP
7	109898757	rs17157550	T	C	100	PASS	AC=946;AF=0.188898;AN=5008;NS=2504;DP=13958;EAS_AF=0.3909;AMR_AF=0.1686;AFR_AF=0.0847;EUR_AF=0.1938;SAS_AF=0.1309;AA=T|||;VT=SNP
7	109899379	rs66504640	C	A	100	PASS	AC=1391;AF=0.277756;AN=5008;NS=2504;DP=14992;EAS_AF=0.3909;AMR_AF=0.2147;AFR_AF=0.3374;EUR_AF=0.2455;SAS_AF=0.1585;AA=A|||;VT=SNP
7	109899540	rs67745100	G	T	100	PASS	AC=1252;AF=0.25;AN=5008;NS=2504;DP=13942;EAS_AF=0.3909;AMR_AF=0.1801;AFR_AF=0.3124;EUR_AF=0.1928;SAS_AF=0.1288;AA=T|||;VT=SNP
7	109899554	rs68000598	T	C	100	PASS	AC=1406;AF=0.280751;AN=5008;NS=2504;DP=13937;EAS_AF=0.3909;AMR_AF=0.219;AFR_AF=0.3381;EUR_AF=0.2455;SAS_AF=0.1697;AA=C|||;VT=SNP
7	109900162	rs980679	C	T	100	PASS	AC=1172;AF=0.234026;AN=5008;NS=2504;DP=15861;EAS_AF=0.3909;AMR_AF=0.1686;AFR_AF=0.295;EUR_AF=0.1481;SAS_AF=0.1247;AA=T|||;VT=SNP
7	109900921	rs7796325	G	A	100	PASS	AC=1242;AF=0.248003;AN=5008;NS=2504;DP=16944;EAS_AF=0.3909;AMR_AF=0.1758;AFR_AF=0.3147;EUR_AF=0.1899;SAS_AF=0.1217;AA=G|||;VT=SNP
7	109901358	rs12666207	C	T	100	PASS	AC=1016;AF=0.202875;AN=5008;NS=2504;DP=16023;EAS_AF=0.3879;AMR_AF=0.1282;AFR_AF=0.2693;EUR_AF=0.0984;SAS_AF=0.0828;AA=T|||;VT=SNP
7	109901762	rs67867672	T	A	100	PASS	AC=961;AF=0.191893;AN=5008;NS=2504;DP=15241;EAS_AF=0.3889;AMR_AF=0.1643;AFR_AF=0.1135;EUR_AF=0.1899;SAS_AF=0.1166;AA=T|||;VT=SNP
7	109902759	rs66789962	T	C	100	PASS	AC=759;AF=0.151558;AN=5008;NS=2504;DP=15749;EAS_AF=0.3889;AMR_AF=0.1196;AFR_AF=0.0779;EUR_AF=0.0984;SAS_AF=0.0838;AA=T|||;VT=SNP
7	109903150	rs75244454	C	G	100	PASS	AC=753;AF=0.150359;AN=5008;NS=2504;DP=17252;EAS_AF=0.2044;AMR_AF=0.072;AFR_AF=0.2451;EUR_AF=0.0835;SAS_AF=0.091;AA=C|||;VT=SNP
7	109903239	rs67169849	G	A	100	PASS	AC=1166;AF=0.232827;AN=5008;NS=2504;DP=18316;EAS_AF=0.3889;AMR_AF=0.1657;AFR_AF=0.2943;EUR_AF=0.1481;SAS_AF=0.1237;AA=A|||;VT=SNP
7	109903483	rs58650487	G	C	100	PASS	AC=751;AF=0.14996;AN=5008;NS=2504;DP=18641;EAS_AF=0.2044;AMR_AF=0.072;AFR_AF=0.236;EUR_AF=0.0845;SAS_AF=0.1002;AA=G|||;VT=SNP
7	109904683	rs56250214	C	A	100	PASS	AC=1264;AF=0.252396;AN=5008;NS=2504;DP=20255;EAS_AF=0.3919;AMR_AF=0.1801;AFR_AF=0.3139;EUR_AF=0.1968;SAS_AF=0.1339;AA=A|||;VT=SNP
7	109904770	rs60215081	G	C	100	PASS	AC=748;AF=0.149361;AN=5008;NS=2504;DP=19757;EAS_AF=0.2044;AMR_AF=0.072;AFR_AF=0.2398;EUR_AF=0.0845;SAS_AF=0.092;AA=G|||;VT=SNP
7	109904849	rs12705673	A	C	100	PASS	AC=3633;AF=0.725439;AN=5008;NS=2504;DP=18601;EAS_AF=0.6925;AMR_AF=0.6484;AFR_AF=0.8714;EUR_AF=0.7823;SAS_AF=0.5583;AA=C|||;VT=SNP
7	109905231	rs11770676	A	T	100	PASS	AC=1607;AF=0.320887;AN=5008;NS=2504;DP=17304;EAS_AF=0.2907;AMR_AF=0.3285;AFR_AF=0.3162;EUR_AF=0.3569;SAS_AF=0.316;AA=A|||;VT=SNP
7	109908657	rs78603645	G	A	100	PASS	AC=150;AF=0.0299521;AN=5008;NS=2504;DP=16786;EAS_AF=0.0248;AMR_AF=0.0187;AFR_AF=0.0461;EUR_AF=0.0348;SAS_AF=0.0164;AA=g|||;VT=SNP
7	109909044	rs6978197	G	A	100	PASS	AC=867;AF=0.173123;AN=5008;NS=2504;DP=16041;EAS_AF=0.3879;AMR_AF=0.1412;AFR_AF=0.093;EUR_AF=0.1302;SAS_AF=0.1268;AA=G|||;VT=SNP
7	109910153	rs7779508	G	A	100	PASS	AC=1149;AF=0.229433;AN=5008;NS=2504;DP=16362;EAS_AF=0.3879;AMR_AF=0.1527;AFR_AF=0.2935;EUR_AF=0.1342;SAS_AF=0.1319;AA=G|||;VT=SNP
7	109910636	rs13224789	T	G	100	PASS	AC=380;AF=0.0758786;AN=5008;NS=2504;DP=8790;EAS_AF=0.0099;AMR_AF=0.0951;AFR_AF=0.0598;EUR_AF=0.171;SAS_AF=0.0542;AA=T|||;VT=SNP
7	109911336	rs12671447	T	A	100	PASS	AC=1143;AF=0.228235;AN=5008;NS=2504;DP=19256;EAS_AF=0.3899;AMR_AF=0.1657;AFR_AF=0.2519;EUR_AF=0.1521;SAS_AF=0.1524;AA=A|||;VT=SNP
7	109911521	rs12673410	A	T	100	PASS	AC=1143;AF=0.228235;AN=5008;NS=2504;DP=19318;EAS_AF=0.3899;AMR_AF=0.1657;AFR_AF=0.2519;EUR_AF=0.1521;SAS_AF=0.1524;AA=T|||;VT=SNP
7	109911695	rs10487317	G	A	100	PASS	AC=1184;AF=0.236422;AN=5008;NS=2504;DP=19863;EAS_AF=0.3889;AMR_AF=0.1686;AFR_AF=0.2806;EUR_AF=0.1541;SAS_AF=0.1524;AA=A|||;VT=SNP
7	109912506	rs1002492	T	A	100	PASS	AC=738;AF=0.147364;AN=5008;NS=2504;DP=16751;EAS_AF=0.3899;AMR_AF=0.1196;AFR_AF=0.0408;EUR_AF=0.1044;SAS_AF=0.1053;AA=T|||;VT=SNP
7	109912595	rs1008453	C	T	100	PASS	AC=1054;AF=0.210463;AN=5008;NS=2504;DP=14493;EAS_AF=0.3899;AMR_AF=0.1311;AFR_AF=0.2708;EUR_AF=0.1074;SAS_AF=0.1063;AA=T|||;VT=SNP
7	109914472	rs66867334	G	A	100	PASS	AC=750;AF=0.14976;AN=5008;NS=2504;DP=15942;EAS_AF=0.3889;AMR_AF=0.1196;AFR_AF=0.0507;EUR_AF=0.1044;SAS_AF=0.1053;AA=G|||;VT=SNP
7	109915024	rs1124022	G	A	100	PASS	AC=1193;AF=0.238219;AN=5008;NS=2504;DP=16330;EAS_AF=0.3889;AMR_AF=0.17;AFR_AF=0.292;EUR_AF=0.1531;SAS_AF=0.1462;AA=A|||;VT=SNP
7	109916752	rs61254201	G	C	100	PASS	AC=675;AF=0.134784;AN=5008;NS=2504;DP=14230;EAS_AF=0.2024;AMR_AF=0.0677;AFR_AF=0.2035;EUR_AF=0.0825;SAS_AF=0.0736;AA=C|||;VT=SNP
7	109920356	rs66481444	C	G	100	PASS	AC=962;AF=0.192093;AN=5008;NS=2504;DP=11190;EAS_AF=0.3919;AMR_AF=0.1715;AFR_AF=0.087;EUR_AF=0.1958;SAS_AF=0.1391;AA=C|||;VT=SNP
7	109920637	rs66867485	A	G	100	PASS	AC=976;AF=0.194888;AN=5008;NS=2504;DP=11964;EAS_AF=0.3929;AMR_AF=0.1715;AFR_AF=0.0923;EUR_AF=0.1958;SAS_AF=0.1452;AA=A|||;VT=SNP
7	109921887	rs66805126	G	A	100	PASS	AC=1201;AF=0.239816;AN=5008;NS=2504;DP=20066;EAS_AF=0.3919;AMR_AF=0.1729;AFR_AF=0.2935;EUR_AF=0.1541;SAS_AF=0.1462;AA=A|||;VT=SNP
7	109921917	rs66680755	G	A	100	PASS	AC=749;AF=0.149561;AN=5008;NS=2504;DP=19336;EAS_AF=0.3919;AMR_AF=0.1225;AFR_AF=0.0461;EUR_AF=0.1044;SAS_AF=0.1053;AA=G|||;VT=SNP
7	109922580	rs67805305	G	C	100	PASS	AC=1118;AF=0.223243;AN=5008;NS=2504;DP=14156;EAS_AF=0.3948;AMR_AF=0.17;AFR_AF=0.2269;EUR_AF=0.1521;SAS_AF=0.1524;AA=G|||;VT=SNP
7	109923185	rs17157585	G	C	100	PASS	AC=1227;AF=0.245008;AN=5008;NS=2504;DP=19158;EAS_AF=0.3929;AMR_AF=0.1916;AFR_AF=0.2852;EUR_AF=0.171;SAS_AF=0.1524;AA=G|||;VT=SNP
7	109923210	rs67579037	C	T	100	PASS	AC=1115;AF=0.222644;AN=5008;NS=2504;DP=19311;EAS_AF=0.3929;AMR_AF=0.17;AFR_AF=0.2284;EUR_AF=0.1551;SAS_AF=0.1462;AA=C|||;VT=SNP
7	109923397	rs17157586	T	C	100	PASS	AC=1115;AF=0.222644;AN=5008;NS=2504;DP=17535;EAS_AF=0.3929;AMR_AF=0.17;AFR_AF=0.2284;EUR_AF=0.1551;SAS_AF=0.1462;AA=T|||;VT=SNP
7	109923437	rs67678710	A	T	100	PASS	AC=1210;AF=0.241613;AN=5008;NS=2504;DP=17281;EAS_AF=0.3929;AMR_AF=0.1729;AFR_AF=0.2973;EUR_AF=0.1571;SAS_AF=0.1462;AA=T|||;VT=SNP
7	109923589	rs10487318	A	G	100	PASS	AC=1121;AF=0.223842;AN=5008;NS=2504;DP=16664;EAS_AF=0.3929;AMR_AF=0.17;AFR_AF=0.233;EUR_AF=0.1551;SAS_AF=0.1462;AA=G|||;VT=SNP
7	109923665	rs12111581	A	G	100	PASS	AC=1236;AF=0.246805;AN=5008;NS=2504;DP=14309;EAS_AF=0.4157;AMR_AF=0.1729;AFR_AF=0.2988;EUR_AF=0.1571;SAS_AF=0.1472;AA=G|||;VT=SNP
7	109923818	rs12112864	G	A	100	PASS	AC=1165;AF=0.232628;AN=5008;NS=2504;DP=14434;EAS_AF=0.4157;AMR_AF=0.17;AFR_AF=0.2481;EUR_AF=0.1551;SAS_AF=0.1472;AA=A|||;VT=SNP
7	109924261	rs7781691	T	C	100	PASS	AC=2704;AF=0.539936;AN=5008;NS=2504;DP=17586;EAS_AF=0.3611;AMR_AF=0.4611;AFR_AF=0.7731;EUR_AF=0.5557;SAS_AF=0.4489;AA=C|||;VT=SNP
7	109924336	rs7785319	T	C	100	PASS	AC=2659;AF=0.53095;AN=5008;NS=2504;DP=17505;EAS_AF=0.3601;AMR_AF=0.4553;AFR_AF=0.7625;EUR_AF=0.5398;SAS_AF=0.4387;AA=C|||;VT=SNP
7	109924415	rs10953655	A	G	100	PASS	AC=2493;AF=0.497804;AN=5008;NS=2504;DP=17850;EAS_AF=0.376;AMR_AF=0.4135;AFR_AF=0.8132;EUR_AF=0.3777;SAS_AF=0.3804;AA=G|||;VT=SNP
7	109924418	rs10953656	A	G	100	PASS	AC=2375;AF=0.474241;AN=5008;NS=2504;DP=17809;EAS_AF=0.376;AMR_AF=0.4049;AFR_AF=0.7277;EUR_AF=0.3777;SAS_AF=0.3814;AA=A|||;VT=SNP
7	109924739	rs12536524	G	T	100	PASS	AC=2908;AF=0.580671;AN=5008;NS=2504;DP=17006;EAS_AF=0.5456;AMR_AF=0.5504;AFR_AF=0.5651;EUR_AF=0.6123;SAS_AF=0.6268;AA=T|||;VT=SNP
7	109925126	rs4609136	C	T	100	PASS	AC=1652;AF=0.329872;AN=5008;NS=2504;DP=12351;EAS_AF=0.3819;AMR_AF=0.2493;AFR_AF=0.3253;EUR_AF=0.2455;SAS_AF=0.4264;AA=C|||;VT=SNP
7	109925479	rs61005954	G	C	100	PASS	AC=1154;AF=0.230431;AN=5008;NS=2504;DP=13926;EAS_AF=0.377;AMR_AF=0.2046;AFR_AF=0.0068;EUR_AF=0.2227;SAS_AF=0.408;AA=G|||;VT=SNP
7	109927540	rs1079905	A	G	100	PASS	AC=3085;AF=0.616014;AN=5008;NS=2504;DP=17239;EAS_AF=0.5575;AMR_AF=0.6599;AFR_AF=0.6589;EUR_AF=0.673;SAS_AF=0.5286;AA=G|||;VT=SNP
7	109927691	rs1986784	C	G	100	PASS	AC=1910;AF=0.38139;AN=5008;NS=2504;DP=11256;EAS_AF=0.371;AMR_AF=0.5072;AFR_AF=0.3578;EUR_AF=0.3728;SAS_AF=0.3436;AA=C|||;VT=SNP
7	109928395	rs34013046	T	C	100	PASS	AC=865;AF=0.172724;AN=5008;NS=2504;DP=18031;EAS_AF=0.1865;AMR_AF=0.1095;AFR_AF=0.1324;EUR_AF=0.2644;SAS_AF=0.1636;AA=T|||;VT=SNP
7	109928498	rs35594596	T	G	100	PASS	AC=864;AF=0.172524;AN=5008;NS=2504;DP=17162;EAS_AF=0.1865;AMR_AF=0.1095;AFR_AF=0.1324;EUR_AF=0.2644;SAS_AF=0.1626;AA=T|||;VT=SNP
7	109931329	rs6978974	C	T	100	PASS	AC=3206;AF=0.640176;AN=5008;NS=2504;DP=17522;EAS_AF=0.6488;AMR_AF=0.6686;AFR_AF=0.6808;EUR_AF=0.664;SAS_AF=0.5317;AA=T|||;VT=SNP
7	109931893	rs17509131	T	C	100	PASS	AC=945;AF=0.188698;AN=5008;NS=2504;DP=19833;EAS_AF=0.1865;AMR_AF=0.1167;AFR_AF=0.1906;EUR_AF=0.2634;SAS_AF=0.1626;AA=T|||;VT=SNP
7	109932168	rs38753	G	A	100	PASS	AC=2887;AF=0.576478;AN=5008;NS=2504;DP=17660;EAS_AF=0.5813;AMR_AF=0.4121;AFR_AF=0.6354;EUR_AF=0.5477;SAS_AF=0.638;AA=A|||;VT=SNP
7	109933488	rs2097714	G	A	100	PASS	AC=3149;AF=0.628794;AN=5008;NS=2504;DP=20741;EAS_AF=0.5595;AMR_AF=0.6571;AFR_AF=0.7186;EUR_AF=0.662;SAS_AF=0.5245;AA=A|||;VT=SNP
7	109933856	rs2396222	T	C	100	PASS	AC=1076;AF=0.214856;AN=5008;NS=2504;DP=19038;EAS_AF=0.1865;AMR_AF=0.1513;AFR_AF=0.2269;EUR_AF=0.2992;SAS_AF=0.1861;AA=C|||;VT=SNP
7	109936547	rs38754	C	T	100	PASS	AC=2575;AF=0.514177;AN=5008;NS=2504;DP=17801;EAS_AF=0.5804;AMR_AF=0.3516;AFR_AF=0.4887;EUR_AF=0.508;SAS_AF=0.6022;AA=C|||;VT=SNP
7	109938926	rs38755	G	A	100	PASS	AC=2851;AF=0.569289;AN=5008;NS=2504;DP=15451;EAS_AF=0.5813;AMR_AF=0.4092;AFR_AF=0.6339;EUR_AF=0.5368;SAS_AF=0.6166;AA=A|||;VT=SNP
7	109939167	rs10272725	G	A	100	PASS	AC=3113;AF=0.621605;AN=5008;NS=2504;DP=12921;EAS_AF=0.5625;AMR_AF=0.6614;AFR_AF=0.6694;EUR_AF=0.675;SAS_AF=0.5348;AA=A|||;VT=SNP
7	109939286	rs36025464	A	T	100	PASS	AC=800;AF=0.159744;AN=5008;NS=2504;DP=17249;EAS_AF=0.1865;AMR_AF=0.1052;AFR_AF=0.09;EUR_AF=0.2594;SAS_AF=0.1626;AA=A|||;VT=SNP
7	109939445	rs38756	G	T	100	PASS	AC=1180;AF=0.235623;AN=5008;NS=2504;DP=19058;EAS_AF=0.3948;AMR_AF=0.2133;AFR_AF=0.0068;EUR_AF=0.2247;SAS_AF=0.408;AA=G|||;VT=SNP
7	109943553	rs6977284	C	G	100	PASS	AC=1963;AF=0.391973;AN=5008;NS=2504;DP=17054;EAS_AF=0.372;AMR_AF=0.5101;AFR_AF=0.3676;EUR_AF=0.3817;SAS_AF=0.3722;AA=C|||;VT=SNP
7	109943767	rs38758	C	A	100	PASS	AC=1878;AF=0.375;AN=5008;NS=2504;DP=16963;EAS_AF=0.4861;AMR_AF=0.3141;AFR_AF=0.115;EUR_AF=0.4732;SAS_AF=0.5542;AA=C|||;VT=SNP
7	109943907	rs10487320	C	T	100	PASS	AC=1940;AF=0.38738;AN=5008;NS=2504;DP=18066;EAS_AF=0.37;AMR_AF=0.5101;AFR_AF=0.3669;EUR_AF=0.3777;SAS_AF=0.3558;AA=C|||;VT=SNP
7	109943929	rs34468992	G	A	100	PASS	AC=437;AF=0.0872604;AN=5008;NS=2504;DP=18734;EAS_AF=0.0119;AMR_AF=0.098;AFR_AF=0.0129;EUR_AF=0.2555;SAS_AF=0.0849;AA=G|||;VT=SNP
7	109944809	rs34839279	G	A	100	PASS	AC=442;AF=0.0882588;AN=5008;NS=2504;DP=15814;EAS_AF=0.0129;AMR_AF=0.0994;AFR_AF=0.0129;EUR_AF=0.2584;SAS_AF=0.0849;AA=G|||;VT=SNP
7	109945104	rs35262326	T	C	100	PASS	AC=1115;AF=0.222644;AN=5008;NS=2504;DP=16247;EAS_AF=0.1865;AMR_AF=0.1628;AFR_AF=0.2133;EUR_AF=0.3201;SAS_AF=0.2147;AA=T|||;VT=SNP
7	109945682	rs2188817	C	T	100	PASS	AC=1096;AF=0.21885;AN=5008;NS=2504;DP=17353;EAS_AF=0.1865;AMR_AF=0.1628;AFR_AF=0.1997;EUR_AF=0.3191;SAS_AF=0.2147;AA=C|||;VT=SNP
7	109946567	rs13241571	G	A	100	PASS	AC=849;AF=0.169529;AN=5008;NS=2504;DP=19756;EAS_AF=0.1875;AMR_AF=0.1196;AFR_AF=0.0794;EUR_AF=0.2843;SAS_AF=0.1902;AA=G|||;VT=SNP
7	109946860	rs12537248	T	C	100	PASS	AC=1183;AF=0.236222;AN=5008;NS=2504;DP=19256;EAS_AF=0.4018;AMR_AF=0.3429;AFR_AF=0.0605;EUR_AF=0.2157;SAS_AF=0.2485;AA=T|||;VT=SNP
7	109948214	rs67541433	A	G	100	PASS	AC=1187;AF=0.237021;AN=5008;NS=2504;DP=19648;EAS_AF=0.4028;AMR_AF=0.3444;AFR_AF=0.0613;EUR_AF=0.2207;SAS_AF=0.2444;AA=A|||;VT=SNP
7	109948217	rs35202782	A	C	100	PASS	AC=1282;AF=0.25599;AN=5008;NS=2504;DP=19671;EAS_AF=0.1865;AMR_AF=0.1787;AFR_AF=0.329;EUR_AF=0.3211;SAS_AF=0.2168;AA=C|||;VT=SNP
7	109951976	rs35587918	G	A	100	PASS	AC=1374;AF=0.274361;AN=5008;NS=2504;DP=20929;EAS_AF=0.1865;AMR_AF=0.1844;AFR_AF=0.3971;EUR_AF=0.3211;SAS_AF=0.2147;AA=A|||;VT=SNP
7	109953615	rs35569680	C	A	100	PASS	AC=951;AF=0.189896;AN=5008;NS=2504;DP=15512;EAS_AF=0.1865;AMR_AF=0.1282;AFR_AF=0.1536;EUR_AF=0.2823;SAS_AF=0.1912;AA=C|||;VT=SNP
7	109953923	rs38760	G	A	100	PASS	AC=4781;AF=0.954673;AN=5008;NS=2504;DP=18349;EAS_AF=0.9524;AMR_AF=0.9164;AFR_AF=0.9977;EUR_AF=0.9155;SAS_AF=0.9663;AA=G|||;VT=SNP
7	109955092	rs6466326	G	A	100	PASS	AC=1329;AF=0.265375;AN=5008;NS=2504;DP=16915;EAS_AF=0.1865;AMR_AF=0.1816;AFR_AF=0.3638;EUR_AF=0.3211;SAS_AF=0.2157;AA=A|||;VT=SNP
7	109957274	rs56114986	G	T	100	PASS	AC=952;AF=0.190096;AN=5008;NS=2504;DP=20433;EAS_AF=0.1865;AMR_AF=0.1282;AFR_AF=0.1528;EUR_AF=0.2833;SAS_AF=0.1922;AA=G|||;VT=SNP
7	109957358	rs17157620	A	G	100	PASS	AC=1334;AF=0.266374;AN=5008;NS=2504;DP=20549;EAS_AF=0.1865;AMR_AF=0.183;AFR_AF=0.3654;EUR_AF=0.3211;SAS_AF=0.2178;AA=G|||;VT=SNP
7	109957500	rs17509785	T	G	100	PASS	AC=860;AF=0.171725;AN=5008;NS=2504;DP=19063;EAS_AF=0.1964;AMR_AF=0.1196;AFR_AF=0.0772;EUR_AF=0.2853;SAS_AF=0.1943;AA=T|||;VT=SNP
7	109959755	rs17509853	G	A	100	PASS	AC=958;AF=0.191294;AN=5008;NS=2504;DP=16230;EAS_AF=0.1905;AMR_AF=0.1268;AFR_AF=0.1543;EUR_AF=0.2843;SAS_AF=0.1922;AA=G|||;VT=SNP
7	109959873	rs75234610	T	A	100	PASS	AC=94;AF=0.01877;AN=5008;NS=2504;DP=14317;EAS_AF=0.0437;AMR_AF=0.0159;AFR_AF=0.0008;EUR_AF=0.0308;SAS_AF=0.0072;AA=T|||;VT=SNP
7	109959912	rs35981128	G	A	100	PASS	AC=953;AF=0.190296;AN=5008;NS=2504;DP=14908;EAS_AF=0.1865;AMR_AF=0.1268;AFR_AF=0.1543;EUR_AF=0.2833;SAS_AF=0.1922;AA=G|||;VT=SNP
7	109960138	rs7802137	G	T	100	PASS	AC=1328;AF=0.265176;AN=5008;NS=2504;DP=16081;EAS_AF=0.1865;AMR_AF=0.1816;AFR_AF=0.3638;EUR_AF=0.3201;SAS_AF=0.2157;AA=T|||;VT=SNP
7	109960526	rs28883405	A	G	100	PASS	AC=1330;AF=0.265575;AN=5008;NS=2504;DP=18856;EAS_AF=0.1865;AMR_AF=0.1816;AFR_AF=0.3661;EUR_AF=0.3201;SAS_AF=0.2147;AA=a|||;VT=SNP
7	109960848	rs7806423	C	T	100	PASS	AC=842;AF=0.168131;AN=5008;NS=2504;DP=18558;EAS_AF=0.1865;AMR_AF=0.1182;AFR_AF=0.0787;EUR_AF=0.2833;SAS_AF=0.1871;AA=C|||;VT=SNP
7	109961341	rs10234627	A	G	100	PASS	AC=1390;AF=0.277556;AN=5008;NS=2504;DP=18075;EAS_AF=0.1875;AMR_AF=0.183;AFR_AF=0.4077;EUR_AF=0.3211;SAS_AF=0.2168;AA=G|||;VT=SNP
7	109961466	rs34220176	A	T	100	PASS	AC=952;AF=0.190096;AN=5008;NS=2504;DP=17658;EAS_AF=0.1865;AMR_AF=0.1268;AFR_AF=0.152;EUR_AF=0.2833;SAS_AF=0.1943;AA=A|||;VT=SNP
7	109961479	rs9770286	G	C	100	PASS	AC=1334;AF=0.266374;AN=5008;NS=2504;DP=17729;EAS_AF=0.1865;AMR_AF=0.1816;AFR_AF=0.3684;EUR_AF=0.3201;SAS_AF=0.2157;AA=C|||;VT=SNP
7	109961563	rs38761	G	T	100	PASS	AC=4785;AF=0.955471;AN=5008;NS=2504;DP=14601;EAS_AF=0.9504;AMR_AF=0.9164;AFR_AF=0.9977;EUR_AF=0.9155;SAS_AF=0.9724;AA=T|||;VT=SNP
7	109962022	rs38762	G	A	100	PASS	AC=4781;AF=0.954673;AN=5008;NS=2504;DP=13067;EAS_AF=0.9524;AMR_AF=0.9164;AFR_AF=0.9977;EUR_AF=0.9155;SAS_AF=0.9663;AA=A|||;VT=SNP
7	109962500	rs2188819	G	A	100	PASS	AC=1329;AF=0.265375;AN=5008;NS=2504;DP=16077;EAS_AF=0.1865;AMR_AF=0.1816;AFR_AF=0.3654;EUR_AF=0.3201;SAS_AF=0.2147;AA=A|||;VT=SNP
7	109964561	rs34690573	C	A	100	PASS	AC=952;AF=0.190096;AN=5008;NS=2504;DP=18984;EAS_AF=0.1865;AMR_AF=0.1282;AFR_AF=0.1543;EUR_AF=0.2833;SAS_AF=0.1902;AA=C|||;VT=SNP
7	109964714	rs34523493	G	A	100	PASS	AC=951;AF=0.189896;AN=5008;NS=2504;DP=15173;EAS_AF=0.1865;AMR_AF=0.1282;AFR_AF=0.1536;EUR_AF=0.2833;SAS_AF=0.1902;AA=G|||;VT=SNP
7	109965884	rs17431785	C	T	100	PASS	AC=966;AF=0.192891;AN=5008;NS=2504;DP=14127;EAS_AF=0.1865;AMR_AF=0.1282;AFR_AF=0.1649;EUR_AF=0.2833;SAS_AF=0.1902;AA=T|||;VT=SNP
7	109969150	rs34348726	T	C	100	PASS	AC=962;AF=0.192093;AN=5008;NS=2504;DP=19186;EAS_AF=0.1865;AMR_AF=0.1282;AFR_AF=0.1536;EUR_AF=0.2843;SAS_AF=0.2004;AA=T|||;VT=SNP
7	109969407	rs17510090	T	C	100	PASS	AC=270;AF=0.0539137;AN=5008;NS=2504;DP=19969;EAS_AF=0.002;AMR_AF=0.0504;AFR_AF=0.1074;EUR_AF=0.0716;SAS_AF=0.0194;AA=T|||;VT=SNP
7	109971328	rs35977157	C	T	100	PASS	AC=325;AF=0.0648962;AN=5008;NS=2504;DP=14845;EAS_AF=0.2599;AMR_AF=0.0072;AFR_AF=0.0038;EUR_AF=0.0129;SAS_AF=0.0409;AA=C|||;VT=SNP
7	109972525	rs35196463	C	T	100	PASS	AC=844;AF=0.16853;AN=5008;NS=2504;DP=17250;EAS_AF=0.1855;AMR_AF=0.1196;AFR_AF=0.0772;EUR_AF=0.2833;SAS_AF=0.1912;AA=C|||;VT=SNP
7	109974056	rs10249803	T	C	100	PASS	AC=1341;AF=0.267772;AN=5008;NS=2504;DP=13712;EAS_AF=0.1885;AMR_AF=0.183;AFR_AF=0.3661;EUR_AF=0.3201;SAS_AF=0.2229;AA=C|||;VT=SNP
7	109974564	rs7778637	G	T	100	PASS	AC=954;AF=0.190495;AN=5008;NS=2504;DP=21194;EAS_AF=0.1885;AMR_AF=0.1282;AFR_AF=0.1543;EUR_AF=0.2833;SAS_AF=0.1902;AA=G|||;VT=SNP
7	109974883	rs117186061	A	C	100	PASS	AC=109;AF=0.0217652;AN=5008;NS=2504;DP=18399;EAS_AF=0.002;AMR_AF=0.0346;AFR_AF=0.003;EUR_AF=0.0606;SAS_AF=0.0184;AA=A|||;VT=SNP
7	109977829	rs10257748	A	G	100	PASS	AC=1335;AF=0.266573;AN=5008;NS=2504;DP=19791;EAS_AF=0.1895;AMR_AF=0.1758;AFR_AF=0.3956;EUR_AF=0.2932;SAS_AF=0.2086;AA=G|||;VT=SNP
7	109978060	rs10244422	T	A	100	PASS	AC=1440;AF=0.28754;AN=5008;NS=2504;DP=19834;EAS_AF=0.1895;AMR_AF=0.1772;AFR_AF=0.466;EUR_AF=0.2952;SAS_AF=0.2178;AA=A|||;VT=SNP
7	109978465	rs38763	C	A	100	PASS	AC=4362;AF=0.871006;AN=5008;NS=2504;DP=17444;EAS_AF=0.9563;AMR_AF=0.889;AFR_AF=0.7821;EUR_AF=0.8827;SAS_AF=0.8783;AA=A|||;VT=SNP
7	109980648	rs6968496	T	C	100	PASS	AC=1284;AF=0.25639;AN=5008;NS=2504;DP=16256;EAS_AF=0.1885;AMR_AF=0.1671;AFR_AF=0.3767;EUR_AF=0.2833;SAS_AF=0.1994;AA=C|||;VT=SNP
7	109980816	rs6948933	G	C	100	PASS	AC=881;AF=0.175919;AN=5008;NS=2504;DP=15579;EAS_AF=0.1776;AMR_AF=0.1167;AFR_AF=0.1573;EUR_AF=0.2505;SAS_AF=0.1646;AA=G|||;VT=SNP
7	109981359	rs10244798	G	A	100	PASS	AC=1377;AF=0.27496;AN=5008;NS=2504;DP=9708;EAS_AF=0.1885;AMR_AF=0.1686;AFR_AF=0.4448;EUR_AF=0.2853;SAS_AF=0.1994;AA=G|||;VT=SNP
7	109981696	rs34444259	C	T	100	PASS	AC=884;AF=0.176518;AN=5008;NS=2504;DP=13146;EAS_AF=0.1806;AMR_AF=0.1167;AFR_AF=0.1581;EUR_AF=0.2505;SAS_AF=0.1636;AA=C|||;VT=SNP
7	109982051	rs10245442	C	T	100	PASS	AC=1387;AF=0.276957;AN=5008;NS=2504;DP=19139;EAS_AF=0.1885;AMR_AF=0.17;AFR_AF=0.4523;EUR_AF=0.2843;SAS_AF=0.1994;AA=T|||;VT=SNP
7	109982060	rs13240708	C	T	100	PASS	AC=881;AF=0.175919;AN=5008;NS=2504;DP=18924;EAS_AF=0.1776;AMR_AF=0.1167;AFR_AF=0.1581;EUR_AF=0.2505;SAS_AF=0.1636;AA=C|||;VT=SNP
7	109982581	rs6959375	G	A	100	PASS	AC=1093;AF=0.218251;AN=5008;NS=2504;DP=18689;EAS_AF=0.1895;AMR_AF=0.1513;AFR_AF=0.2428;EUR_AF=0.2793;SAS_AF=0.1994;AA=A|||;VT=SNP
7	109982681	rs6959157	A	G	100	PASS	AC=1094;AF=0.21845;AN=5008;NS=2504;DP=18957;EAS_AF=0.1895;AMR_AF=0.1513;AFR_AF=0.2428;EUR_AF=0.2803;SAS_AF=0.1994;AA=A|||;VT=SNP
7	109983191	rs6960164	C	T	100	PASS	AC=882;AF=0.176118;AN=5008;NS=2504;DP=16568;EAS_AF=0.1786;AMR_AF=0.1167;AFR_AF=0.1581;EUR_AF=0.2505;SAS_AF=0.1636;AA=c|||;VT=SNP
7	109983540	rs10253093	C	T	100	PASS	AC=1094;AF=0.21845;AN=5008;NS=2504;DP=15273;EAS_AF=0.1895;AMR_AF=0.1513;AFR_AF=0.2428;EUR_AF=0.2803;SAS_AF=0.1994;AA=T|||;VT=SNP
7	109985379	rs1034632	G	A	100	PASS	AC=1084;AF=0.216454;AN=5008;NS=2504;DP=17871;EAS_AF=0.1895;AMR_AF=0.1513;AFR_AF=0.2368;EUR_AF=0.2783;SAS_AF=0.1994;AA=A|||;VT=SNP
7	109985499	rs6975128	C	T	100	PASS	AC=1241;AF=0.247804;AN=5008;NS=2504;DP=20770;EAS_AF=0.1895;AMR_AF=0.1657;AFR_AF=0.3449;EUR_AF=0.2823;SAS_AF=0.1994;AA=T|||;VT=SNP
7	109987031	rs1859027	G	A	100	PASS	AC=1103;AF=0.220248;AN=5008;NS=2504;DP=17864;EAS_AF=0.1786;AMR_AF=0.1326;AFR_AF=0.3185;EUR_AF=0.2495;SAS_AF=0.1626;AA=A|||;VT=SNP
7	109987423	rs12705678	G	A	100	PASS	AC=760;AF=0.151757;AN=5008;NS=2504;DP=19065;EAS_AF=0.1786;AMR_AF=0.1095;AFR_AF=0.0719;EUR_AF=0.2495;SAS_AF=0.1616;AA=G|||;VT=SNP
7	109989166	rs6945910	T	C	100	PASS	AC=781;AF=0.15595;AN=5008;NS=2504;DP=20599;EAS_AF=0.1786;AMR_AF=0.1095;AFR_AF=0.0794;EUR_AF=0.2505;SAS_AF=0.1718;AA=T|||;VT=SNP
7	109992146	rs7811811	C	T	100	PASS	AC=871;AF=0.173922;AN=5008;NS=2504;DP=17809;EAS_AF=0.1786;AMR_AF=0.1167;AFR_AF=0.152;EUR_AF=0.2495;SAS_AF=0.1616;AA=C|||;VT=SNP
7	109993145	rs12705679	C	T	100	PASS	AC=1128;AF=0.22524;AN=5008;NS=2504;DP=19311;EAS_AF=0.1786;AMR_AF=0.1354;AFR_AF=0.3268;EUR_AF=0.2545;SAS_AF=0.1697;AA=T|||;VT=SNP
7	109993384	rs35622757	T	C	100	PASS	AC=885;AF=0.176717;AN=5008;NS=2504;DP=16876;EAS_AF=0.1786;AMR_AF=0.1167;AFR_AF=0.1536;EUR_AF=0.2525;SAS_AF=0.1708;AA=T|||;VT=SNP
7	109994806	rs71572812	G	T	100	PASS	AC=873;AF=0.174321;AN=5008;NS=2504;DP=14485;EAS_AF=0.1786;AMR_AF=0.1167;AFR_AF=0.1528;EUR_AF=0.2495;SAS_AF=0.1626;AA=G|||;VT=SNP
7	109995468	rs6466327	C	G	100	PASS	AC=1131;AF=0.225839;AN=5008;NS=2504;DP=20904;EAS_AF=0.1796;AMR_AF=0.134;AFR_AF=0.3283;EUR_AF=0.2535;SAS_AF=0.1718;AA=C|||;VT=SNP
7	109996728	rs7800766	C	T	100	PASS	AC=1131;AF=0.225839;AN=5008;NS=2504;DP=17320;EAS_AF=0.1796;AMR_AF=0.1354;AFR_AF=0.3268;EUR_AF=0.2555;SAS_AF=0.1708;AA=T|||;VT=SNP
7	109996916	rs7801331	G	A	100	PASS	AC=890;AF=0.177716;AN=5008;NS=2504;DP=19061;EAS_AF=0.1786;AMR_AF=0.1167;AFR_AF=0.1589;EUR_AF=0.2505;SAS_AF=0.1708;AA=G|||;VT=SNP
7	110001807	rs35225416	T	G	100	PASS	AC=1341;AF=0.267772;AN=5008;NS=2504;DP=14683;EAS_AF=0.1895;AMR_AF=0.17;AFR_AF=0.4138;EUR_AF=0.2873;SAS_AF=0.2004;AA=G|||;VT=SNP
7	110003084	rs6972687	G	T	100	PASS	AC=1383;AF=0.276158;AN=5008;NS=2504;DP=17360;EAS_AF=0.1895;AMR_AF=0.17;AFR_AF=0.4478;EUR_AF=0.2863;SAS_AF=0.1984;AA=T|||;VT=SNP
7	110003506	rs73716168	C	T	100	PASS	AC=870;AF=0.173722;AN=5008;NS=2504;DP=20701;EAS_AF=0.1835;AMR_AF=0.1167;AFR_AF=0.1384;EUR_AF=0.2535;SAS_AF=0.1697;AA=C|||;VT=SNP
7	110004654	rs73716169	G	C	100	PASS	AC=880;AF=0.175719;AN=5008;NS=2504;DP=17590;EAS_AF=0.1835;AMR_AF=0.1167;AFR_AF=0.1445;EUR_AF=0.2545;SAS_AF=0.1708;AA=G|||;VT=SNP
7	110009145	rs147391142	C	T	100	PASS	AC=774;AF=0.154553;AN=5008;NS=2504;DP=20791;EAS_AF=0.1786;AMR_AF=0.1095;AFR_AF=0.0734;EUR_AF=0.2535;SAS_AF=0.1697;AA=C|||;VT=SNP
7	110009661	rs13232412	A	T	100	PASS	AC=1153;AF=0.230232;AN=5008;NS=2504;DP=6672;EAS_AF=0.1796;AMR_AF=0.1556;AFR_AF=0.3101;EUR_AF=0.2803;SAS_AF=0.1759;AA=a|||;VT=SNP
7	110010049	rs13247393	T	C	100	PASS	AC=1213;AF=0.242212;AN=5008;NS=2504;DP=12664;EAS_AF=0.1796;AMR_AF=0.1599;AFR_AF=0.3533;EUR_AF=0.2803;SAS_AF=0.1759;AA=C|||;VT=SNP
7	110010335	rs12536111	T	C	100	PASS	AC=1024;AF=0.204473;AN=5008;NS=2504;DP=15369;EAS_AF=0.3978;AMR_AF=0.3112;AFR_AF=0.0136;EUR_AF=0.2147;SAS_AF=0.1769;AA=t|||;VT=SNP
7	110010716	rs35134657	C	T	100	PASS	AC=933;AF=0.186302;AN=5008;NS=2504;DP=13070;EAS_AF=0.1825;AMR_AF=0.1383;AFR_AF=0.1536;EUR_AF=0.2763;SAS_AF=0.1759;AA=C|||;VT=SNP
7	110011497	rs56101192	T	C	100	PASS	AC=940;AF=0.1877;AN=5008;NS=2504;DP=18801;EAS_AF=0.1815;AMR_AF=0.1383;AFR_AF=0.1528;EUR_AF=0.2773;SAS_AF=0.184;AA=T|||;VT=SNP
7	110011981	rs55814644	G	A	100	PASS	AC=823;AF=0.164337;AN=5008;NS=2504;DP=19372;EAS_AF=0.1815;AMR_AF=0.1311;AFR_AF=0.0734;EUR_AF=0.2783;SAS_AF=0.1759;AA=G|||;VT=SNP
7	110014987	rs10487321	T	C	100	PASS	AC=1122;AF=0.224042;AN=5008;NS=2504;DP=19976;EAS_AF=0.4048;AMR_AF=0.3372;AFR_AF=0.0575;EUR_AF=0.2306;SAS_AF=0.1759;AA=T|||;VT=SNP
7	110015067	rs10257901	G	A	100	PASS	AC=1224;AF=0.244409;AN=5008;NS=2504;DP=20046;EAS_AF=0.1815;AMR_AF=0.1585;AFR_AF=0.3646;EUR_AF=0.2773;SAS_AF=0.1738;AA=G|||;VT=SNP
7	110015588	rs17432057	A	T	100	PASS	AC=1074;AF=0.214457;AN=5008;NS=2504;DP=18079;EAS_AF=0.1815;AMR_AF=0.1513;AFR_AF=0.2526;EUR_AF=0.2793;SAS_AF=0.1748;AA=A|||;VT=SNP
7	110016909	rs2159699	C	A	100	PASS	AC=813;AF=0.16234;AN=5008;NS=2504;DP=19194;EAS_AF=0.1835;AMR_AF=0.1239;AFR_AF=0.0855;EUR_AF=0.2584;SAS_AF=0.1728;AA=C|||;VT=SNP
7	110016970	rs2159700	C	T	100	PASS	AC=1331;AF=0.265775;AN=5008;NS=2504;DP=19481;EAS_AF=0.1865;AMR_AF=0.1787;AFR_AF=0.3956;EUR_AF=0.2952;SAS_AF=0.2035;AA=T|||;VT=SNP
7	110018099	rs17157641	G	A	100	PASS	AC=742;AF=0.148163;AN=5008;NS=2504;DP=19292;EAS_AF=0.1518;AMR_AF=0.0965;AFR_AF=0.0772;EUR_AF=0.159;SAS_AF=0.2658;AA=G|||;VT=SNP
7	110020445	rs2007610	C	T	100	PASS	AC=405;AF=0.0808706;AN=5008;NS=2504;DP=15523;EAS_AF=0.003;AMR_AF=0.1585;AFR_AF=0.0061;EUR_AF=0.1759;SAS_AF=0.1094;AA=C|||;VT=SNP
7	110020954	rs12705680	C	T	100	PASS	AC=829;AF=0.165535;AN=5008;NS=2504;DP=16242;EAS_AF=0.1895;AMR_AF=0.1239;AFR_AF=0.0946;EUR_AF=0.2575;SAS_AF=0.1718;AA=C|||;VT=SNP
7	110021314	rs12705681	T	C	100	PASS	AC=829;AF=0.165535;AN=5008;NS=2504;DP=16019;EAS_AF=0.1895;AMR_AF=0.1239;AFR_AF=0.0946;EUR_AF=0.2575;SAS_AF=0.1718;AA=T|||;VT=SNP
7	110021563	rs12705682	A	G	100	PASS	AC=829;AF=0.165535;AN=5008;NS=2504;DP=15532;EAS_AF=0.1895;AMR_AF=0.1239;AFR_AF=0.0946;EUR_AF=0.2575;SAS_AF=0.1718;AA=A|||;VT=SNP
7	110022077	rs13239937	G	A	100	PASS	AC=837;AF=0.167133;AN=5008;NS=2504;DP=16424;EAS_AF=0.1895;AMR_AF=0.1239;AFR_AF=0.1006;EUR_AF=0.2575;SAS_AF=0.1718;AA=G|||;VT=SNP
7	110022239	rs10487322	G	C	100	PASS	AC=1305;AF=0.260583;AN=5008;NS=2504;DP=19122;EAS_AF=0.1895;AMR_AF=0.1744;AFR_AF=0.3812;EUR_AF=0.2913;SAS_AF=0.2004;AA=C|||;VT=SNP
7	110022475	rs17432316	T	C	100	PASS	AC=837;AF=0.167133;AN=5008;NS=2504;DP=15287;EAS_AF=0.1895;AMR_AF=0.1239;AFR_AF=0.1006;EUR_AF=0.2575;SAS_AF=0.1718;AA=T|||;VT=SNP
7	110022685	rs35620972	A	G	100	PASS	AC=1047;AF=0.209065;AN=5008;NS=2504;DP=18143;EAS_AF=0.1895;AMR_AF=0.1369;AFR_AF=0.2519;EUR_AF=0.2575;SAS_AF=0.1728;AA=A|||;VT=SNP
7	110022821	rs34917604	C	T	100	PASS	AC=837;AF=0.167133;AN=5008;NS=2504;DP=16759;EAS_AF=0.1915;AMR_AF=0.1239;AFR_AF=0.0983;EUR_AF=0.2575;SAS_AF=0.1728;AA=C|||;VT=SNP
7	110022830	rs13243231	A	G	100	PASS	AC=1304;AF=0.260383;AN=5008;NS=2504;DP=16759;EAS_AF=0.1915;AMR_AF=0.1744;AFR_AF=0.379;EUR_AF=0.2903;SAS_AF=0.2014;AA=G|||;VT=SNP
7	110023361	rs17157642	A	G	100	PASS	AC=742;AF=0.148163;AN=5008;NS=2504;DP=21565;EAS_AF=0.1488;AMR_AF=0.098;AFR_AF=0.0772;EUR_AF=0.16;SAS_AF=0.2669;AA=A|||;VT=SNP
7	110023933	rs6963665	C	A	100	PASS	AC=828;AF=0.165335;AN=5008;NS=2504;DP=18009;EAS_AF=0.1895;AMR_AF=0.1239;AFR_AF=0.0946;EUR_AF=0.2575;SAS_AF=0.1708;AA=C|||;VT=SNP
7	110024019	rs12705683	C	T	100	PASS	AC=1180;AF=0.235623;AN=5008;NS=2504;DP=18698;EAS_AF=0.1895;AMR_AF=0.1412;AFR_AF=0.3306;EUR_AF=0.2714;SAS_AF=0.1851;AA=T|||;VT=SNP
7	110025004	rs12705684	A	G	100	PASS	AC=1069;AF=0.213458;AN=5008;NS=2504;DP=19599;EAS_AF=0.1895;AMR_AF=0.1354;AFR_AF=0.2489;EUR_AF=0.2724;SAS_AF=0.1851;AA=G|||;VT=SNP
7	110025379	rs17432399	C	T	100	PASS	AC=830;AF=0.165735;AN=5008;NS=2504;DP=17123;EAS_AF=0.1895;AMR_AF=0.1239;AFR_AF=0.0946;EUR_AF=0.2584;SAS_AF=0.1718;AA=C|||;VT=SNP
7	110025952	rs11979408	C	T	100	PASS	AC=1731;AF=0.345647;AN=5008;NS=2504;DP=17204;EAS_AF=0.5159;AMR_AF=0.4899;AFR_AF=0.0877;EUR_AF=0.4076;SAS_AF=0.3528;AA=C|||;VT=SNP
7	110026043	rs12705685	A	T	100	PASS	AC=831;AF=0.165935;AN=5008;NS=2504;DP=17036;EAS_AF=0.1905;AMR_AF=0.1239;AFR_AF=0.0946;EUR_AF=0.2584;SAS_AF=0.1718;AA=A|||;VT=SNP
7	110026066	rs12705686	T	C	100	PASS	AC=832;AF=0.166134;AN=5008;NS=2504;DP=16490;EAS_AF=0.1905;AMR_AF=0.1239;AFR_AF=0.0946;EUR_AF=0.2584;SAS_AF=0.1728;AA=T|||;VT=SNP
7	110026876	rs17432489	G	T	100	PASS	AC=1192;AF=0.238019;AN=5008;NS=2504;DP=15433;EAS_AF=0.1895;AMR_AF=0.1671;AFR_AF=0.2958;EUR_AF=0.2952;SAS_AF=0.2014;AA=T|||;VT=SNP
7	110026984	rs7812078	G	A	100	PASS	AC=4292;AF=0.857029;AN=5008;NS=2504;DP=17070;EAS_AF=0.8581;AMR_AF=0.8156;AFR_AF=0.885;EUR_AF=0.8718;SAS_AF=0.8323;AA=A|||;VT=SNP
7	110027724	rs12705687	C	T	100	PASS	AC=1050;AF=0.209665;AN=5008;NS=2504;DP=19474;EAS_AF=0.1905;AMR_AF=0.134;AFR_AF=0.236;EUR_AF=0.2704;SAS_AF=0.1851;AA=C|||;VT=SNP
7	110027812	rs4140833	A	T	100	PASS	AC=826;AF=0.164936;AN=5008;NS=2504;DP=21917;EAS_AF=0.1875;AMR_AF=0.1239;AFR_AF=0.0938;EUR_AF=0.2565;SAS_AF=0.1728;AA=A|||;VT=SNP
7	110028210	rs4140830	C	T	100	PASS	AC=1050;AF=0.209665;AN=5008;NS=2504;DP=22314;EAS_AF=0.1905;AMR_AF=0.1542;AFR_AF=0.2103;EUR_AF=0.2843;SAS_AF=0.1912;AA=T|||;VT=SNP
7	110028274	rs4140831	C	T	100	PASS	AC=959;AF=0.191494;AN=5008;NS=2504;DP=21500;EAS_AF=0.1905;AMR_AF=0.1282;AFR_AF=0.1702;EUR_AF=0.2674;SAS_AF=0.1881;AA=T|||;VT=SNP
7	110028305	rs4140832	G	A	100	PASS	AC=2106;AF=0.420527;AN=5008;NS=2504;DP=21203;EAS_AF=0.3373;AMR_AF=0.2594;AFR_AF=0.5257;EUR_AF=0.4334;SAS_AF=0.4652;AA=A|||;VT=SNP
7	110028559	rs12705688	C	A	100	PASS	AC=1278;AF=0.255192;AN=5008;NS=2504;DP=21551;EAS_AF=0.1895;AMR_AF=0.1758;AFR_AF=0.3903;EUR_AF=0.2922;SAS_AF=0.1585;AA=A|||;VT=SNP
7	110028739	rs74599628	C	T	100	PASS	AC=821;AF=0.163938;AN=5008;NS=2504;DP=18271;EAS_AF=0.1349;AMR_AF=0.0994;AFR_AF=0.1051;EUR_AF=0.1571;SAS_AF=0.3262;AA=C|||;VT=SNP
7	110028856	rs35795741	T	C	100	PASS	AC=792;AF=0.158147;AN=5008;NS=2504;DP=17611;EAS_AF=0.1379;AMR_AF=0.0951;AFR_AF=0.0877;EUR_AF=0.1511;SAS_AF=0.3262;AA=T|||;VT=SNP
7	110029087	rs6466329	T	C	100	PASS	AC=1564;AF=0.3123;AN=5008;NS=2504;DP=16720;EAS_AF=0.2391;AMR_AF=0.3141;AFR_AF=0.2315;EUR_AF=0.4722;SAS_AF=0.3313;AA=T|||;VT=SNP
7	110029478	rs2109736	C	T	100	PASS	AC=2810;AF=0.561102;AN=5008;NS=2504;DP=17004;EAS_AF=0.373;AMR_AF=0.4308;AFR_AF=0.6195;EUR_AF=0.662;SAS_AF=0.6646;AA=T|||;VT=SNP
7	110031160	rs7805400	C	T	100	PASS	AC=853;AF=0.170327;AN=5008;NS=2504;DP=13367;EAS_AF=0.1359;AMR_AF=0.1153;AFR_AF=0.0915;EUR_AF=0.1859;SAS_AF=0.3354;AA=C|||;VT=SNP
7	110031226	rs7805420	A	G	100	PASS	AC=2752;AF=0.549521;AN=5008;NS=2504;DP=13527;EAS_AF=0.373;AMR_AF=0.4438;AFR_AF=0.5673;EUR_AF=0.662;SAS_AF=0.6667;AA=G|||;VT=SNP
7	110031234	rs11972343	A	C	100	PASS	AC=1467;AF=0.292931;AN=5008;NS=2504;DP=13275;EAS_AF=0.2371;AMR_AF=0.3127;AFR_AF=0.1762;EUR_AF=0.4642;SAS_AF=0.318;AA=A|||;VT=SNP
7	110031342	rs7809285	C	T	100	PASS	AC=2583;AF=0.515775;AN=5008;NS=2504;DP=14169;EAS_AF=0.374;AMR_AF=0.4294;AFR_AF=0.4463;EUR_AF=0.662;SAS_AF=0.6667;AA=T|||;VT=SNP
7	110031901	rs10215897	C	T	100	PASS	AC=2583;AF=0.515775;AN=5008;NS=2504;DP=10666;EAS_AF=0.374;AMR_AF=0.4294;AFR_AF=0.4455;EUR_AF=0.663;SAS_AF=0.6667;AA=T|||;VT=SNP
7	110032330	rs13233752	C	T	100	PASS	AC=1467;AF=0.292931;AN=5008;NS=2504;DP=13255;EAS_AF=0.2371;AMR_AF=0.3112;AFR_AF=0.1778;EUR_AF=0.4642;SAS_AF=0.317;AA=T|||;VT=SNP
7	110032926	rs10224745	T	C	100	PASS	AC=4472;AF=0.892971;AN=5008;NS=2504;DP=15972;EAS_AF=0.8889;AMR_AF=0.8343;AFR_AF=0.9486;EUR_AF=0.8757;SAS_AF=0.8814;AA=C|||;VT=SNP
7	110033324	rs55734454	C	A	100	PASS	AC=873;AF=0.174321;AN=5008;NS=2504;DP=12639;EAS_AF=0.1359;AMR_AF=0.1066;AFR_AF=0.1112;EUR_AF=0.1879;SAS_AF=0.3333;AA=C|||;VT=SNP
7	110033359	rs12705689	G	A	100	PASS	AC=2567;AF=0.51258;AN=5008;NS=2504;DP=13465;EAS_AF=0.374;AMR_AF=0.4179;AFR_AF=0.4433;EUR_AF=0.66;SAS_AF=0.6646;AA=A|||;VT=SNP
7	110033874	rs11764566	A	T	100	PASS	AC=3822;AF=0.763179;AN=5008;NS=2504;DP=16385;EAS_AF=0.8909;AMR_AF=0.7867;AFR_AF=0.5045;EUR_AF=0.8559;SAS_AF=0.8691;AA=A|||;VT=SNP
7	110034245	rs10272740	G	A	100	PASS	AC=2807;AF=0.560503;AN=5008;NS=2504;DP=16260;EAS_AF=0.373;AMR_AF=0.4308;AFR_AF=0.6172;EUR_AF=0.662;SAS_AF=0.6646;AA=A|||;VT=SNP
7	110034353	rs4730428	A	T	100	PASS	AC=3757;AF=0.7502;AN=5008;NS=2504;DP=17213;EAS_AF=0.873;AMR_AF=0.7622;AFR_AF=0.4992;EUR_AF=0.8429;SAS_AF=0.8589;AA=T|||;VT=SNP
7	110034378	rs11982765	C	T	100	PASS	AC=1233;AF=0.246206;AN=5008;NS=2504;DP=16578;EAS_AF=0.1845;AMR_AF=0.281;AFR_AF=0.1377;EUR_AF=0.4374;SAS_AF=0.2352;AA=C|||;VT=SNP
7	110035430	rs66508170	C	T	100	PASS	AC=2314;AF=0.462061;AN=5008;NS=2504;DP=18668;EAS_AF=0.6538;AMR_AF=0.4726;AFR_AF=0.3018;EUR_AF=0.3917;SAS_AF=0.546;AA=T|||;VT=SNP
7	110036332	rs10225027	C	T	100	PASS	AC=2289;AF=0.457069;AN=5008;NS=2504;DP=19021;EAS_AF=0.6458;AMR_AF=0.4712;AFR_AF=0.2897;EUR_AF=0.3917;SAS_AF=0.546;AA=C|||;VT=SNP
7	110036519	rs10487323	T	C	100	PASS	AC=1519;AF=0.303315;AN=5008;NS=2504;DP=18364;EAS_AF=0.2421;AMR_AF=0.3127;AFR_AF=0.211;EUR_AF=0.4642;SAS_AF=0.319;AA=T|||;VT=SNP
7	110036601	rs10487324	G	A	100	PASS	AC=1469;AF=0.293331;AN=5008;NS=2504;DP=18825;EAS_AF=0.2421;AMR_AF=0.3112;AFR_AF=0.174;EUR_AF=0.4652;SAS_AF=0.318;AA=G|||;VT=SNP
7	110036626	rs34585749	A	T	100	PASS	AC=2120;AF=0.423323;AN=5008;NS=2504;DP=18416;EAS_AF=0.6558;AMR_AF=0.4726;AFR_AF=0.1581;EUR_AF=0.3887;SAS_AF=0.5429;AA=A|||;VT=SNP
7	110037249	rs11764402	T	C	100	PASS	AC=877;AF=0.17512;AN=5008;NS=2504;DP=16449;EAS_AF=0.1419;AMR_AF=0.1153;AFR_AF=0.0991;EUR_AF=0.1859;SAS_AF=0.3436;AA=T|||;VT=SNP
7	110037371	rs10487325	C	A	100	PASS	AC=1462;AF=0.291933;AN=5008;NS=2504;DP=16494;EAS_AF=0.2341;AMR_AF=0.3112;AFR_AF=0.174;EUR_AF=0.4642;SAS_AF=0.32;AA=C|||;VT=SNP
7	110039196	rs7783665	G	A	100	PASS	AC=1578;AF=0.315096;AN=5008;NS=2504;DP=19789;EAS_AF=0.1508;AMR_AF=0.3862;AFR_AF=0.351;EUR_AF=0.4692;SAS_AF=0.227;AA=G|||;VT=SNP
7	110040342	rs56333379	G	T	100	PASS	AC=2773;AF=0.553714;AN=5008;NS=2504;DP=19878;EAS_AF=0.629;AMR_AF=0.5202;AFR_AF=0.5567;EUR_AF=0.4274;SAS_AF=0.6258;AA=T|||;VT=SNP
7	110042806	rs186025725	G	T	100	PASS	AC=172;AF=0.034345;AN=5008;NS=2504;DP=6513;EAS_AF=0.0149;AMR_AF=0.0346;AFR_AF=0.025;EUR_AF=0.0507;SAS_AF=0.0501;AA=g|||;VT=SNP
7	110043681	rs13228785	C	A	100	PASS	AC=2531;AF=0.505391;AN=5008;NS=2504;DP=18433;EAS_AF=0.629;AMR_AF=0.4769;AFR_AF=0.4463;EUR_AF=0.3767;SAS_AF=0.6104;AA=C|||;VT=SNP
7	110044643	rs56190346	C	A	100	PASS	AC=2402;AF=0.479633;AN=5008;NS=2504;DP=15983;EAS_AF=0.62;AMR_AF=0.4697;AFR_AF=0.3707;EUR_AF=0.3757;SAS_AF=0.5961;AA=C|||;VT=SNP
7	110044916	rs13232899	A	T	100	PASS	AC=1502;AF=0.29992;AN=5008;NS=2504;DP=13355;EAS_AF=0.1548;AMR_AF=0.3487;AFR_AF=0.3616;EUR_AF=0.4235;SAS_AF=0.2045;AA=A|||;VT=SNP
7	110046551	rs6953811	C	T	100	PASS	AC=1400;AF=0.279553;AN=5008;NS=2504;DP=14519;EAS_AF=0.1548;AMR_AF=0.3473;AFR_AF=0.2852;EUR_AF=0.4235;SAS_AF=0.2045;AA=C|||;VT=SNP
7	110046613	rs66972135	G	T	100	PASS	AC=2409;AF=0.48103;AN=5008;NS=2504;DP=15209;EAS_AF=0.621;AMR_AF=0.4769;AFR_AF=0.3669;EUR_AF=0.3817;SAS_AF=0.5961;AA=G|||;VT=SNP
7	110046716	rs6974080	T	C	100	PASS	AC=4403;AF=0.879193;AN=5008;NS=2504;DP=16919;EAS_AF=0.8105;AMR_AF=0.8718;AFR_AF=0.9531;EUR_AF=0.8499;SAS_AF=0.8855;AA=C|||;VT=SNP
7	110046765	rs6954034	A	G	100	PASS	AC=4403;AF=0.879193;AN=5008;NS=2504;DP=16440;EAS_AF=0.8105;AMR_AF=0.8718;AFR_AF=0.9531;EUR_AF=0.8499;SAS_AF=0.8855;AA=T|||;VT=SNP
7	110047471	rs6968385	C	T	100	PASS	AC=2544;AF=0.507987;AN=5008;NS=2504;DP=13643;EAS_AF=0.63;AMR_AF=0.4885;AFR_AF=0.4418;EUR_AF=0.3946;SAS_AF=0.6022;AA=C|||;VT=SNP
7	110047964	rs4730430	C	T	100	PASS	AC=1752;AF=0.34984;AN=5008;NS=2504;DP=15701;EAS_AF=0.1538;AMR_AF=0.3833;AFR_AF=0.4849;EUR_AF=0.4662;SAS_AF=0.226;AA=C|||;VT=SNP
7	110048127	rs58890786	C	T	100	PASS	AC=2552;AF=0.509585;AN=5008;NS=2504;DP=16605;EAS_AF=0.63;AMR_AF=0.4899;AFR_AF=0.4463;EUR_AF=0.3956;SAS_AF=0.6022;AA=C|||;VT=SNP
7	110048392	rs4730431	G	T	100	PASS	AC=4419;AF=0.882388;AN=5008;NS=2504;DP=17815;EAS_AF=0.8105;AMR_AF=0.8761;AFR_AF=0.9531;EUR_AF=0.8618;SAS_AF=0.8865;AA=T|||;VT=SNP
7	110048614	rs11761966	G	A	100	PASS	AC=2427;AF=0.484625;AN=5008;NS=2504;DP=16604;EAS_AF=0.62;AMR_AF=0.4827;AFR_AF=0.3669;EUR_AF=0.3946;SAS_AF=0.5982;AA=G|||;VT=SNP
7	110048893	rs211829	T	C	100	PASS	AC=1506;AF=0.300719;AN=5008;NS=2504;DP=15796;EAS_AF=0.1558;AMR_AF=0.3487;AFR_AF=0.3638;EUR_AF=0.4235;SAS_AF=0.2045;AA=T|||;VT=SNP
7	110049300	rs211827	T	C	100	PASS	AC=4418;AF=0.882188;AN=5008;NS=2504;DP=15717;EAS_AF=0.8095;AMR_AF=0.8761;AFR_AF=0.9531;EUR_AF=0.8618;SAS_AF=0.8865;AA=C|||;VT=SNP
7	110049353	rs211826	C	T	100	PASS	AC=1503;AF=0.30012;AN=5008;NS=2504;DP=16932;EAS_AF=0.1577;AMR_AF=0.3487;AFR_AF=0.3608;EUR_AF=0.4225;SAS_AF=0.2045;AA=C|||;VT=SNP
7	110049380	rs211825	A	C	100	PASS	AC=4418;AF=0.882188;AN=5008;NS=2504;DP=17743;EAS_AF=0.8095;AMR_AF=0.8761;AFR_AF=0.9531;EUR_AF=0.8618;SAS_AF=0.8865;AA=C|||;VT=SNP
7	110049463	rs211824	G	A	100	PASS	AC=1750;AF=0.349441;AN=5008;NS=2504;DP=17083;EAS_AF=0.1548;AMR_AF=0.3833;AFR_AF=0.4834;EUR_AF=0.4652;SAS_AF=0.226;AA=G|||;VT=SNP
7	110049917	rs12532688	G	C	100	PASS	AC=1341;AF=0.267772;AN=5008;NS=2504;DP=17668;EAS_AF=0.1577;AMR_AF=0.3444;AFR_AF=0.2405;EUR_AF=0.4225;SAS_AF=0.2045;AA=G|||;VT=SNP
7	110050127	rs211823	C	T	100	PASS	AC=4318;AF=0.86222;AN=5008;NS=2504;DP=17083;EAS_AF=0.7837;AMR_AF=0.8732;AFR_AF=0.9342;EUR_AF=0.8608;SAS_AF=0.8395;AA=T|||;VT=SNP
7	110050404	rs211822	C	T	100	PASS	AC=4319;AF=0.86242;AN=5008;NS=2504;DP=19251;EAS_AF=0.7847;AMR_AF=0.8732;AFR_AF=0.9342;EUR_AF=0.8608;SAS_AF=0.8395;AA=T|||;VT=SNP
7	110050623	rs211821	C	T	100	PASS	AC=1504;AF=0.300319;AN=5008;NS=2504;DP=16423;EAS_AF=0.1577;AMR_AF=0.3487;AFR_AF=0.3616;EUR_AF=0.4225;SAS_AF=0.2045;AA=C|||;VT=SNP
7	110051306	rs211820	A	G	100	PASS	AC=1763;AF=0.352037;AN=5008;NS=2504;DP=18309;EAS_AF=0.1587;AMR_AF=0.3833;AFR_AF=0.4894;EUR_AF=0.4652;SAS_AF=0.227;AA=A|||;VT=SNP
7	110052349	rs211817	A	G	100	PASS	AC=4418;AF=0.882188;AN=5008;NS=2504;DP=18476;EAS_AF=0.8085;AMR_AF=0.8761;AFR_AF=0.9531;EUR_AF=0.8618;SAS_AF=0.8875;AA=G|||;VT=SNP
7	110053604	rs55634663	A	G	100	PASS	AC=2561;AF=0.511382;AN=5008;NS=2504;DP=15975;EAS_AF=0.625;AMR_AF=0.4899;AFR_AF=0.4478;EUR_AF=0.3956;SAS_AF=0.6145;AA=A|||;VT=SNP
7	110054522	rs916786	C	T	100	PASS	AC=2788;AF=0.556709;AN=5008;NS=2504;DP=16785;EAS_AF=0.623;AMR_AF=0.5245;AFR_AF=0.5545;EUR_AF=0.4384;SAS_AF=0.636;AA=T|||;VT=SNP
7	110054993	rs211815	G	T	100	PASS	AC=4318;AF=0.86222;AN=5008;NS=2504;DP=16806;EAS_AF=0.7817;AMR_AF=0.8732;AFR_AF=0.9357;EUR_AF=0.8608;SAS_AF=0.8395;AA=T|||;VT=SNP
7	110056000	rs6974218	A	C	100	PASS	AC=1339;AF=0.267372;AN=5008;NS=2504;DP=18842;EAS_AF=0.1577;AMR_AF=0.3444;AFR_AF=0.239;EUR_AF=0.4225;SAS_AF=0.2045;AA=A|||;VT=SNP
7	110058388	rs67820402	C	T	100	PASS	AC=1208;AF=0.241214;AN=5008;NS=2504;DP=20245;EAS_AF=0.5645;AMR_AF=0.317;AFR_AF=0.0136;EUR_AF=0.1829;SAS_AF=0.2219;AA=C|||;VT=SNP
7	110058396	rs211813	C	T	100	PASS	AC=4435;AF=0.885583;AN=5008;NS=2504;DP=20175;EAS_AF=0.8075;AMR_AF=0.8761;AFR_AF=0.9675;EUR_AF=0.8618;SAS_AF=0.8865;AA=T|||;VT=SNP
7	110058448	rs6961430	G	C	100	PASS	AC=1340;AF=0.267572;AN=5008;NS=2504;DP=19955;EAS_AF=0.1577;AMR_AF=0.3458;AFR_AF=0.239;EUR_AF=0.4235;SAS_AF=0.2035;AA=G|||;VT=SNP
7	110058717	rs11770081	T	C	100	PASS	AC=2444;AF=0.488019;AN=5008;NS=2504;DP=18140;EAS_AF=0.6151;AMR_AF=0.4813;AFR_AF=0.3744;EUR_AF=0.3946;SAS_AF=0.6115;AA=T|||;VT=SNP
7	110059141	rs56725764	A	G	100	PASS	AC=2781;AF=0.555312;AN=5008;NS=2504;DP=17795;EAS_AF=0.6429;AMR_AF=0.5173;AFR_AF=0.5045;EUR_AF=0.4384;SAS_AF=0.681;AA=G|||;VT=SNP
7	110059561	rs1396173	G	A	100	PASS	AC=2887;AF=0.576478;AN=5008;NS=2504;DP=14377;EAS_AF=0.6498;AMR_AF=0.5245;AFR_AF=0.5711;EUR_AF=0.4404;SAS_AF=0.6851;AA=A|||;VT=SNP
7	110059570	rs1396174	G	A	100	PASS	AC=2893;AF=0.577676;AN=5008;NS=2504;DP=14100;EAS_AF=0.6488;AMR_AF=0.5245;AFR_AF=0.5764;EUR_AF=0.4404;SAS_AF=0.6851;AA=A|||;VT=SNP
7	110059983	rs7783185	T	C	100	PASS	AC=2690;AF=0.537141;AN=5008;NS=2504;DP=12818;EAS_AF=0.6409;AMR_AF=0.513;AFR_AF=0.4387;EUR_AF=0.4404;SAS_AF=0.68;AA=T|||;VT=SNP
7	110060915	rs1508195	A	T	100	PASS	AC=2820;AF=0.563099;AN=5008;NS=2504;DP=17524;EAS_AF=0.627;AMR_AF=0.5274;AFR_AF=0.5764;EUR_AF=0.4453;SAS_AF=0.6258;AA=T|||;VT=SNP
7	110061532	rs11769357	G	A	100	PASS	AC=2781;AF=0.555312;AN=5008;NS=2504;DP=21027;EAS_AF=0.627;AMR_AF=0.5216;AFR_AF=0.5552;EUR_AF=0.4384;SAS_AF=0.6258;AA=G|||;VT=SNP
7	110061931	rs11769471	G	A	100	PASS	AC=2784;AF=0.555911;AN=5008;NS=2504;DP=20270;EAS_AF=0.627;AMR_AF=0.5216;AFR_AF=0.5575;EUR_AF=0.4384;SAS_AF=0.6258;AA=A|||;VT=SNP
7	110063352	rs7783293	A	G	100	PASS	AC=2817;AF=0.5625;AN=5008;NS=2504;DP=17062;EAS_AF=0.628;AMR_AF=0.5231;AFR_AF=0.5734;EUR_AF=0.4404;SAS_AF=0.6339;AA=G|||;VT=SNP
7	110063424	rs7783802	G	A	100	PASS	AC=2796;AF=0.558307;AN=5008;NS=2504;DP=16147;EAS_AF=0.628;AMR_AF=0.5231;AFR_AF=0.5567;EUR_AF=0.4404;SAS_AF=0.635;AA=A|||;VT=SNP
7	110063445	rs7802575	T	C	100	PASS	AC=2796;AF=0.558307;AN=5008;NS=2504;DP=16395;EAS_AF=0.628;AMR_AF=0.5231;AFR_AF=0.5567;EUR_AF=0.4404;SAS_AF=0.635;AA=C|||;VT=SNP
7	110063732	rs7783872	A	G	100	PASS	AC=2796;AF=0.558307;AN=5008;NS=2504;DP=16620;EAS_AF=0.628;AMR_AF=0.5216;AFR_AF=0.5582;EUR_AF=0.4404;SAS_AF=0.6339;AA=G|||;VT=SNP
7	110064582	rs916785	T	G	100	PASS	AC=2791;AF=0.557308;AN=5008;NS=2504;DP=17464;EAS_AF=0.629;AMR_AF=0.5216;AFR_AF=0.5545;EUR_AF=0.4394;SAS_AF=0.6339;AA=T|||;VT=SNP
7	110065062	rs6976439	T	C	100	PASS	AC=2444;AF=0.488019;AN=5008;NS=2504;DP=16855;EAS_AF=0.621;AMR_AF=0.4798;AFR_AF=0.3722;EUR_AF=0.3956;SAS_AF=0.6084;AA=T|||;VT=SNP
7	110065152	rs73198796	T	A	100	PASS	AC=825;AF=0.164736;AN=5008;NS=2504;DP=17375;EAS_AF=0.0437;AMR_AF=0.1239;AFR_AF=0.0749;EUR_AF=0.2087;SAS_AF=0.3947;AA=T|||;VT=SNP
7	110066016	rs1508196	G	A	100	PASS	AC=2431;AF=0.485423;AN=5008;NS=2504;DP=16023;EAS_AF=0.621;AMR_AF=0.4798;AFR_AF=0.3714;EUR_AF=0.3956;SAS_AF=0.5961;AA=A|||;VT=SNP
7	110066026	rs1508197	A	G	100	PASS	AC=2817;AF=0.5625;AN=5008;NS=2504;DP=16048;EAS_AF=0.63;AMR_AF=0.5231;AFR_AF=0.5726;EUR_AF=0.4394;SAS_AF=0.6339;AA=G|||;VT=SNP
7	110066554	rs66620769	C	T	100	PASS	AC=2791;AF=0.557308;AN=5008;NS=2504;DP=17201;EAS_AF=0.63;AMR_AF=0.5202;AFR_AF=0.5537;EUR_AF=0.4404;SAS_AF=0.6339;AA=C|||;VT=SNP
7	110066980	rs6948951	T	C	100	PASS	AC=2410;AF=0.48123;AN=5008;NS=2504;DP=15284;EAS_AF=0.621;AMR_AF=0.4755;AFR_AF=0.3487;EUR_AF=0.3966;SAS_AF=0.6074;AA=T|||;VT=SNP
7	110067208	rs6967164	A	T	100	PASS	AC=374;AF=0.0746805;AN=5008;NS=2504;DP=13930;EAS_AF=0.0734;AMR_AF=0.134;AFR_AF=0.0076;EUR_AF=0.1074;SAS_AF=0.091;AA=A|||;VT=SNP
7	110067344	rs1396177	A	G	100	PASS	AC=2438;AF=0.486821;AN=5008;NS=2504;DP=14632;EAS_AF=0.62;AMR_AF=0.4784;AFR_AF=0.3691;EUR_AF=0.3966;SAS_AF=0.6074;AA=A|||;VT=SNP
7	110069015	rs6969410	T	G	100	PASS	AC=1431;AF=0.285743;AN=5008;NS=2504;DP=14958;EAS_AF=0.1587;AMR_AF=0.3516;AFR_AF=0.3026;EUR_AF=0.4225;SAS_AF=0.2065;AA=T|||;VT=SNP
7	110070924	rs6959956	C	T	100	PASS	AC=2798;AF=0.558706;AN=5008;NS=2504;DP=15564;EAS_AF=0.63;AMR_AF=0.5216;AFR_AF=0.5688;EUR_AF=0.4374;SAS_AF=0.6227;AA=T|||;VT=SNP
7	110071514	rs211793	T	G	100	PASS	AC=4423;AF=0.883187;AN=5008;NS=2504;DP=17703;EAS_AF=0.8135;AMR_AF=0.8761;AFR_AF=0.9531;EUR_AF=0.8618;SAS_AF=0.8875;AA=G|||;VT=SNP
7	110072063	rs765361	T	C	100	PASS	AC=2895;AF=0.578075;AN=5008;NS=2504;DP=15327;EAS_AF=0.6558;AMR_AF=0.5231;AFR_AF=0.5741;EUR_AF=0.4414;SAS_AF=0.683;AA=C|||;VT=SNP
7	110072128	rs211792	G	T	100	PASS	AC=1529;AF=0.305312;AN=5008;NS=2504;DP=13891;EAS_AF=0.1577;AMR_AF=0.353;AFR_AF=0.3767;EUR_AF=0.4215;SAS_AF=0.2076;AA=G|||;VT=SNP
7	110072646	rs211791	A	G	100	PASS	AC=4441;AF=0.886781;AN=5008;NS=2504;DP=12311;EAS_AF=0.8125;AMR_AF=0.8761;AFR_AF=0.9675;EUR_AF=0.8618;SAS_AF=0.8875;AA=G|||;VT=SNP
7	110072910	rs211790	T	C	100	PASS	AC=4421;AF=0.882788;AN=5008;NS=2504;DP=15250;EAS_AF=0.8125;AMR_AF=0.8761;AFR_AF=0.9531;EUR_AF=0.8618;SAS_AF=0.8865;AA=C|||;VT=SNP
7	110073549	rs12669452	T	G	100	PASS	AC=2651;AF=0.529353;AN=5008;NS=2504;DP=18193;EAS_AF=0.622;AMR_AF=0.5072;AFR_AF=0.4705;EUR_AF=0.4384;SAS_AF=0.6227;AA=T|||;VT=SNP
7	110073755	rs7807720	A	G	100	PASS	AC=1339;AF=0.267372;AN=5008;NS=2504;DP=18544;EAS_AF=0.1558;AMR_AF=0.3487;AFR_AF=0.2421;EUR_AF=0.4205;SAS_AF=0.2014;AA=A|||;VT=SNP
7	110073762	rs12667205	G	T	100	PASS	AC=2356;AF=0.470447;AN=5008;NS=2504;DP=18115;EAS_AF=0.622;AMR_AF=0.4654;AFR_AF=0.3185;EUR_AF=0.3956;SAS_AF=0.6002;AA=G|||;VT=SNP
7	110074144	rs6466334	A	G	100	PASS	AC=2671;AF=0.533347;AN=5008;NS=2504;DP=15658;EAS_AF=0.63;AMR_AF=0.4928;AFR_AF=0.5461;EUR_AF=0.3946;SAS_AF=0.5879;AA=a|||;VT=SNP
7	110074276	rs9656169	C	T	100	PASS	AC=1335;AF=0.266573;AN=5008;NS=2504;DP=14609;EAS_AF=0.1548;AMR_AF=0.3487;AFR_AF=0.2413;EUR_AF=0.4185;SAS_AF=0.2014;AA=C|||;VT=SNP
7	110075577	rs211801	G	T	100	PASS	AC=2734;AF=0.545927;AN=5008;NS=2504;DP=17611;EAS_AF=0.626;AMR_AF=0.4942;AFR_AF=0.5378;EUR_AF=0.4274;SAS_AF=0.6329;AA=T|||;VT=SNP
7	110076139	rs1858033	C	T	100	PASS	AC=1205;AF=0.240615;AN=5008;NS=2504;DP=19945;EAS_AF=0.5625;AMR_AF=0.3098;AFR_AF=0.0151;EUR_AF=0.1879;SAS_AF=0.2188;AA=C|||;VT=SNP
7	110076140	rs211800	A	G	100	PASS	AC=2910;AF=0.58107;AN=5008;NS=2504;DP=19921;EAS_AF=0.628;AMR_AF=0.5144;AFR_AF=0.6278;EUR_AF=0.4513;SAS_AF=0.6503;AA=a|||;VT=SNP
7	110076387	rs1848382	C	T	100	PASS	AC=862;AF=0.172125;AN=5008;NS=2504;DP=20751;EAS_AF=0.0546;AMR_AF=0.1282;AFR_AF=0.0809;EUR_AF=0.2167;SAS_AF=0.4018;AA=C|||;VT=SNP
7	110077900	rs211798	T	C	100	PASS	AC=1772;AF=0.353834;AN=5008;NS=2504;DP=14091;EAS_AF=0.1627;AMR_AF=0.3905;AFR_AF=0.5242;EUR_AF=0.4304;SAS_AF=0.2157;AA=T|||;VT=SNP
7	110078237	rs211797	C	G	100	PASS	AC=4263;AF=0.851238;AN=5008;NS=2504;DP=15705;EAS_AF=0.7817;AMR_AF=0.8689;AFR_AF=0.8903;EUR_AF=0.8618;SAS_AF=0.8466;AA=C|||;VT=SNP
7	110078549	rs169833	G	A	100	PASS	AC=4420;AF=0.882588;AN=5008;NS=2504;DP=17920;EAS_AF=0.8899;AMR_AF=0.8703;AFR_AF=0.8926;EUR_AF=0.8638;SAS_AF=0.8896;AA=G|||;VT=SNP
7	110079660	rs1811183	T	C	100	PASS	AC=1496;AF=0.298722;AN=5008;NS=2504;DP=19025;EAS_AF=0.5734;AMR_AF=0.3343;AFR_AF=0.2103;EUR_AF=0.1909;SAS_AF=0.2209;AA=T|||;VT=SNP
7	110083052	rs211812	C	G	100	PASS	AC=4506;AF=0.89976;AN=5008;NS=2504;DP=15607;EAS_AF=0.8899;AMR_AF=0.879;AFR_AF=0.9531;EUR_AF=0.8638;SAS_AF=0.8896;AA=G|||;VT=SNP
7	110083672	rs211811	A	G	100	PASS	AC=4529;AF=0.904353;AN=5008;NS=2504;DP=17980;EAS_AF=0.9385;AMR_AF=0.8775;AFR_AF=0.9327;EUR_AF=0.8638;SAS_AF=0.8916;AA=A|||;VT=SNP
7	110085734	rs12673482	T	G	100	PASS	AC=2469;AF=0.493011;AN=5008;NS=2504;DP=19243;EAS_AF=0.6687;AMR_AF=0.464;AFR_AF=0.3646;EUR_AF=0.3956;SAS_AF=0.6063;AA=T|||;VT=SNP
7	110088215	rs6466336	A	G	100	PASS	AC=2468;AF=0.492812;AN=5008;NS=2504;DP=18522;EAS_AF=0.6677;AMR_AF=0.464;AFR_AF=0.3661;EUR_AF=0.3956;SAS_AF=0.6043;AA=A|||;VT=SNP
7	110088623	rs211809	G	A	100	PASS	AC=4510;AF=0.900559;AN=5008;NS=2504;DP=19342;EAS_AF=0.9415;AMR_AF=0.8718;AFR_AF=0.9319;EUR_AF=0.8509;SAS_AF=0.8875;AA=A|||;VT=SNP
7	110089321	rs211808	A	C	100	PASS	AC=4534;AF=0.905351;AN=5008;NS=2504;DP=17694;EAS_AF=0.9415;AMR_AF=0.8732;AFR_AF=0.9486;EUR_AF=0.8509;SAS_AF=0.8885;AA=C|||;VT=SNP
7	110089725	rs12056213	T	G	100	PASS	AC=2420;AF=0.483227;AN=5008;NS=2504;DP=17670;EAS_AF=0.6687;AMR_AF=0.4611;AFR_AF=0.3283;EUR_AF=0.3966;SAS_AF=0.6063;AA=T|||;VT=SNP
7	110090699	rs6972309	G	A	100	PASS	AC=2398;AF=0.478834;AN=5008;NS=2504;DP=15490;EAS_AF=0.6667;AMR_AF=0.4568;AFR_AF=0.3268;EUR_AF=0.3946;SAS_AF=0.593;AA=G|||;VT=SNP
7	110091388	rs211805	T	C	100	PASS	AC=1821;AF=0.363618;AN=5008;NS=2504;DP=17157;EAS_AF=0.2748;AMR_AF=0.3732;AFR_AF=0.444;EUR_AF=0.4155;SAS_AF=0.2863;AA=T|||;VT=SNP
7	110091460	rs211804	A	C	100	PASS	AC=4534;AF=0.905351;AN=5008;NS=2504;DP=15781;EAS_AF=0.9415;AMR_AF=0.8732;AFR_AF=0.9486;EUR_AF=0.8509;SAS_AF=0.8885;AA=C|||;VT=SNP
7	110091748	rs211803	T	G	100	PASS	AC=4577;AF=0.913938;AN=5008;NS=2504;DP=15567;EAS_AF=0.9415;AMR_AF=0.8761;AFR_AF=0.9478;EUR_AF=0.8588;SAS_AF=0.9233;AA=G|||;VT=SNP
7	110093849	rs369710	T	G	100	PASS	AC=4402;AF=0.878994;AN=5008;NS=2504;DP=17914;EAS_AF=0.8978;AMR_AF=0.8012;AFR_AF=0.9433;EUR_AF=0.831;SAS_AF=0.8773;AA=G|||;VT=SNP
7	110094436	rs12705693	G	C	100	PASS	AC=4402;AF=0.878994;AN=5008;NS=2504;DP=7252;EAS_AF=0.8988;AMR_AF=0.7997;AFR_AF=0.9433;EUR_AF=0.831;SAS_AF=0.8773;AA=C|||;VT=SNP
7	110094598	rs73203239	A	C	100	PASS	AC=4402;AF=0.878994;AN=5008;NS=2504;DP=13265;EAS_AF=0.8988;AMR_AF=0.7997;AFR_AF=0.9433;EUR_AF=0.831;SAS_AF=0.8773;AA=C|||;VT=SNP
7	110095056	rs402946	T	G	100	PASS	AC=4316;AF=0.861821;AN=5008;NS=2504;DP=17826;EAS_AF=0.8988;AMR_AF=0.7911;AFR_AF=0.8828;EUR_AF=0.831;SAS_AF=0.8773;AA=G|||;VT=SNP
7	110095211	rs416050	G	A	100	PASS	AC=4314;AF=0.861422;AN=5008;NS=2504;DP=16236;EAS_AF=0.8988;AMR_AF=0.7911;AFR_AF=0.8828;EUR_AF=0.831;SAS_AF=0.8753;AA=g|||;VT=SNP
7	110095539	rs404346	A	G	100	PASS	AC=4315;AF=0.861621;AN=5008;NS=2504;DP=16052;EAS_AF=0.8988;AMR_AF=0.7911;AFR_AF=0.8835;EUR_AF=0.831;SAS_AF=0.8753;AA=G|||;VT=SNP
7	110095873	rs506174	G	C	100	PASS	AC=4400;AF=0.878594;AN=5008;NS=2504;DP=16867;EAS_AF=0.8988;AMR_AF=0.7997;AFR_AF=0.9433;EUR_AF=0.831;SAS_AF=0.8753;AA=C|||;VT=SNP
7	110096076	rs6466337	C	T	100	PASS	AC=4314;AF=0.861422;AN=5008;NS=2504;DP=20475;EAS_AF=0.8988;AMR_AF=0.7911;AFR_AF=0.8828;EUR_AF=0.831;SAS_AF=0.8753;AA=c|||;VT=SNP
7	110096274	rs7795082	G	A	100	PASS	AC=4314;AF=0.861422;AN=5008;NS=2504;DP=17178;EAS_AF=0.8988;AMR_AF=0.7911;AFR_AF=0.8828;EUR_AF=0.831;SAS_AF=0.8753;AA=G|||;VT=SNP
7	110096685	rs396911	A	G	100	PASS	AC=4411;AF=0.880791;AN=5008;NS=2504;DP=18189;EAS_AF=0.8988;AMR_AF=0.7997;AFR_AF=0.9508;EUR_AF=0.832;SAS_AF=0.8753;AA=G|||;VT=SNP
7	110096700	rs398881	G	T	100	PASS	AC=4406;AF=0.879792;AN=5008;NS=2504;DP=17854;EAS_AF=0.8988;AMR_AF=0.7997;AFR_AF=0.947;EUR_AF=0.832;SAS_AF=0.8753;AA=T|||;VT=SNP
7	110097040	rs367898	C	G	100	PASS	AC=4265;AF=0.851637;AN=5008;NS=2504;DP=20480;EAS_AF=0.8512;AMR_AF=0.7911;AFR_AF=0.8828;EUR_AF=0.831;SAS_AF=0.8742;AA=G|||;VT=SNP
7	110097308	rs1396176	A	C	100	PASS	AC=1282;AF=0.25599;AN=5008;NS=2504;DP=20421;EAS_AF=0.1141;AMR_AF=0.2839;AFR_AF=0.3139;EUR_AF=0.3787;SAS_AF=0.1779;AA=A|||;VT=SNP
7	110097900	rs503447	G	A	100	PASS	AC=4400;AF=0.878594;AN=5008;NS=2504;DP=17229;EAS_AF=0.8988;AMR_AF=0.7997;AFR_AF=0.9433;EUR_AF=0.831;SAS_AF=0.8753;AA=A|||;VT=SNP
7	110098245	rs111545830	A	G	100	PASS	AC=4371;AF=0.872804;AN=5008;NS=2504;DP=18190;EAS_AF=0.8988;AMR_AF=0.7983;AFR_AF=0.9221;EUR_AF=0.831;SAS_AF=0.8753;AA=A|||;VT=SNP
7	110098358	rs112121835	G	A	100	PASS	AC=2721;AF=0.543331;AN=5008;NS=2504;DP=19202;EAS_AF=0.6667;AMR_AF=0.5058;AFR_AF=0.4947;EUR_AF=0.4473;SAS_AF=0.6074;AA=G|||;VT=SNP
7	110098776	rs492778	A	G	100	PASS	AC=4417;AF=0.881989;AN=5008;NS=2504;DP=18989;EAS_AF=0.8988;AMR_AF=0.7997;AFR_AF=0.9561;EUR_AF=0.831;SAS_AF=0.8753;AA=G|||;VT=SNP
7	110099852	rs12534281	A	T	100	PASS	AC=1307;AF=0.260982;AN=5008;NS=2504;DP=16193;EAS_AF=0.1141;AMR_AF=0.2853;AFR_AF=0.3328;EUR_AF=0.3777;SAS_AF=0.1779;AA=A|||;VT=SNP
7	110100055	rs373396	T	C	100	PASS	AC=3059;AF=0.610823;AN=5008;NS=2504;DP=16774;EAS_AF=0.7371;AMR_AF=0.5144;AFR_AF=0.6195;EUR_AF=0.4543;SAS_AF=0.6984;AA=C|||;VT=SNP
7	110100334	rs437486	T	C	100	PASS	AC=3051;AF=0.609225;AN=5008;NS=2504;DP=17010;EAS_AF=0.7371;AMR_AF=0.5144;AFR_AF=0.6157;EUR_AF=0.4533;SAS_AF=0.6963;AA=C|||;VT=SNP
7	110100490	rs66494468	G	A	100	PASS	AC=2419;AF=0.483027;AN=5008;NS=2504;DP=15173;EAS_AF=0.619;AMR_AF=0.4654;AFR_AF=0.3707;EUR_AF=0.3966;SAS_AF=0.5961;AA=G|||;VT=SNP
7	110101546	rs442451	A	G	100	PASS	AC=4368;AF=0.872204;AN=5008;NS=2504;DP=16415;EAS_AF=0.8512;AMR_AF=0.7997;AFR_AF=0.9561;EUR_AF=0.831;SAS_AF=0.8742;AA=G|||;VT=SNP
7	110101603	rs398554	G	A	100	PASS	AC=4351;AF=0.86881;AN=5008;NS=2504;DP=17651;EAS_AF=0.8512;AMR_AF=0.7997;AFR_AF=0.9433;EUR_AF=0.831;SAS_AF=0.8742;AA=A|||;VT=SNP
7	110101707	rs422534	G	C	100	PASS	AC=2995;AF=0.598043;AN=5008;NS=2504;DP=16295;EAS_AF=0.7371;AMR_AF=0.5072;AFR_AF=0.5772;EUR_AF=0.4533;SAS_AF=0.6963;AA=G|||;VT=SNP
7	110101721	rs446094	C	T	100	PASS	AC=2995;AF=0.598043;AN=5008;NS=2504;DP=16106;EAS_AF=0.7371;AMR_AF=0.5072;AFR_AF=0.5772;EUR_AF=0.4533;SAS_AF=0.6963;AA=C|||;VT=SNP
7	110101796	rs422305	G	T	100	PASS	AC=2995;AF=0.598043;AN=5008;NS=2504;DP=15203;EAS_AF=0.7371;AMR_AF=0.5072;AFR_AF=0.5772;EUR_AF=0.4533;SAS_AF=0.6963;AA=G|||;VT=SNP
7	110101928	rs449628	T	C	100	PASS	AC=2996;AF=0.598243;AN=5008;NS=2504;DP=15678;EAS_AF=0.7371;AMR_AF=0.5072;AFR_AF=0.5772;EUR_AF=0.4543;SAS_AF=0.6963;AA=T|||;VT=SNP
7	110103010	rs10953660	G	C	100	PASS	AC=2364;AF=0.472045;AN=5008;NS=2504;DP=13602;EAS_AF=0.619;AMR_AF=0.4568;AFR_AF=0.3343;EUR_AF=0.3956;SAS_AF=0.5961;AA=G|||;VT=SNP
7	110103058	rs399827	C	G	100	PASS	AC=3041;AF=0.607228;AN=5008;NS=2504;DP=14245;EAS_AF=0.7847;AMR_AF=0.5043;AFR_AF=0.5772;EUR_AF=0.4523;SAS_AF=0.6973;AA=G|||;VT=SNP
7	110103400	rs406772	G	A	100	PASS	AC=2993;AF=0.597644;AN=5008;NS=2504;DP=11437;EAS_AF=0.7381;AMR_AF=0.5043;AFR_AF=0.5772;EUR_AF=0.4523;SAS_AF=0.6963;AA=G|||;VT=SNP
7	110103953	rs401228	C	G	100	PASS	AC=2993;AF=0.597644;AN=5008;NS=2504;DP=16052;EAS_AF=0.7361;AMR_AF=0.5072;AFR_AF=0.5772;EUR_AF=0.4523;SAS_AF=0.6963;AA=C|||;VT=SNP
7	110104220	rs10248611	T	C	100	PASS	AC=1375;AF=0.274561;AN=5008;NS=2504;DP=17445;EAS_AF=0.1151;AMR_AF=0.2925;AFR_AF=0.379;EUR_AF=0.3787;SAS_AF=0.1779;AA=T|||;VT=SNP
7	110104450	rs409006	A	G	100	PASS	AC=4351;AF=0.86881;AN=5008;NS=2504;DP=16779;EAS_AF=0.8512;AMR_AF=0.7997;AFR_AF=0.9433;EUR_AF=0.831;SAS_AF=0.8742;AA=G|||;VT=SNP
7	110104637	rs396706	G	A	100	PASS	AC=2828;AF=0.564696;AN=5008;NS=2504;DP=16727;EAS_AF=0.629;AMR_AF=0.5058;AFR_AF=0.5749;EUR_AF=0.4503;SAS_AF=0.6442;AA=G|||;VT=SNP
7	110106165	rs7782513	A	C	100	PASS	AC=2428;AF=0.484824;AN=5008;NS=2504;DP=18965;EAS_AF=0.6667;AMR_AF=0.4597;AFR_AF=0.3343;EUR_AF=0.3966;SAS_AF=0.6094;AA=A|||;VT=SNP
7	110106381	rs440887	C	T	100	PASS	AC=2828;AF=0.564696;AN=5008;NS=2504;DP=18215;EAS_AF=0.629;AMR_AF=0.5029;AFR_AF=0.5749;EUR_AF=0.4513;SAS_AF=0.6452;AA=C|||;VT=SNP
7	110106507	rs388129	G	C	100	PASS	AC=4283;AF=0.855232;AN=5008;NS=2504;DP=18932;EAS_AF=0.8512;AMR_AF=0.7896;AFR_AF=0.8971;EUR_AF=0.831;SAS_AF=0.8742;AA=C|||;VT=SNP
7	110106568	rs440558	C	T	100	PASS	AC=2994;AF=0.597843;AN=5008;NS=2504;DP=19558;EAS_AF=0.7371;AMR_AF=0.5043;AFR_AF=0.5772;EUR_AF=0.4533;SAS_AF=0.6973;AA=C|||;VT=SNP
7	110106593	rs440568	C	T	100	PASS	AC=2828;AF=0.564696;AN=5008;NS=2504;DP=18611;EAS_AF=0.629;AMR_AF=0.5029;AFR_AF=0.5749;EUR_AF=0.4513;SAS_AF=0.6452;AA=T|||;VT=SNP
7	110106697	rs6953798	C	T	100	PASS	AC=1272;AF=0.253994;AN=5008;NS=2504;DP=17862;EAS_AF=0.1141;AMR_AF=0.2839;AFR_AF=0.3079;EUR_AF=0.3777;SAS_AF=0.1769;AA=C|||;VT=SNP
7	110107348	rs10226721	G	A	100	PASS	AC=4193;AF=0.83726;AN=5008;NS=2504;DP=12282;EAS_AF=0.745;AMR_AF=0.7954;AFR_AF=0.941;EUR_AF=0.829;SAS_AF=0.8303;AA=A|||;VT=SNP
7	110107415	rs488285	C	A	100	PASS	AC=2890;AF=0.577077;AN=5008;NS=2504;DP=14812;EAS_AF=0.6766;AMR_AF=0.5029;AFR_AF=0.5741;EUR_AF=0.4553;SAS_AF=0.6564;AA=A|||;VT=SNP
7	110107850	rs437727	C	T	100	PASS	AC=3044;AF=0.607827;AN=5008;NS=2504;DP=15867;EAS_AF=0.7847;AMR_AF=0.5043;AFR_AF=0.5756;EUR_AF=0.4563;SAS_AF=0.6984;AA=C|||;VT=SNP
7	110108202	rs407050	T	C	100	PASS	AC=3058;AF=0.610623;AN=5008;NS=2504;DP=16335;EAS_AF=0.7847;AMR_AF=0.5101;AFR_AF=0.5756;EUR_AF=0.4642;SAS_AF=0.7004;AA=T|||;VT=SNP
7	110108696	rs440983	G	A	100	PASS	AC=3041;AF=0.607228;AN=5008;NS=2504;DP=15864;EAS_AF=0.7847;AMR_AF=0.5043;AFR_AF=0.5719;EUR_AF=0.4563;SAS_AF=0.7004;AA=A|||;VT=SNP
7	110108836	rs367291	A	G	100	PASS	AC=3042;AF=0.607428;AN=5008;NS=2504;DP=15440;EAS_AF=0.7847;AMR_AF=0.5058;AFR_AF=0.5719;EUR_AF=0.4563;SAS_AF=0.7004;AA=A|||;VT=SNP
7	110108966	rs370565	A	T	100	PASS	AC=3046;AF=0.608227;AN=5008;NS=2504;DP=14932;EAS_AF=0.7847;AMR_AF=0.5058;AFR_AF=0.5734;EUR_AF=0.4563;SAS_AF=0.7025;AA=T|||;VT=SNP
7	110109557	rs425466	T	C	100	PASS	AC=3031;AF=0.605232;AN=5008;NS=2504;DP=16074;EAS_AF=0.7778;AMR_AF=0.5029;AFR_AF=0.5711;EUR_AF=0.4563;SAS_AF=0.6994;AA=C|||;VT=SNP
7	110109564	rs420177	A	T	100	PASS	AC=4404;AF=0.879393;AN=5008;NS=2504;DP=16142;EAS_AF=0.8978;AMR_AF=0.7911;AFR_AF=0.9523;EUR_AF=0.832;SAS_AF=0.8732;AA=T|||;VT=SNP
7	110109590	rs2023788	C	T	100	PASS	AC=1255;AF=0.250599;AN=5008;NS=2504;DP=16605;EAS_AF=0.5923;AMR_AF=0.2983;AFR_AF=0.0439;EUR_AF=0.1779;SAS_AF=0.2188;AA=T|||;VT=SNP
7	110109842	rs112298599	G	T	100	PASS	AC=574;AF=0.114617;AN=5008;NS=2504;DP=10370;EAS_AF=0.121;AMR_AF=0.0418;AFR_AF=0.1989;EUR_AF=0.0567;SAS_AF=0.1053;AA=G|||;VT=SNP
7	110109897	rs11762939	G	C	100	PASS	AC=2469;AF=0.493011;AN=5008;NS=2504;DP=15958;EAS_AF=0.6587;AMR_AF=0.4726;AFR_AF=0.3676;EUR_AF=0.4205;SAS_AF=0.5808;AA=C|||;VT=SNP
7	110110026	rs139707460	A	G	100	PASS	AC=441;AF=0.0880591;AN=5008;NS=2504;DP=18159;EAS_AF=0.0159;AMR_AF=0.1066;AFR_AF=0.0076;EUR_AF=0.1789;SAS_AF=0.1646;AA=A|||;VT=SNP
7	110110187	rs11762979	C	G	100	PASS	AC=2272;AF=0.453674;AN=5008;NS=2504;DP=20340;EAS_AF=0.497;AMR_AF=0.4107;AFR_AF=0.4039;EUR_AF=0.4155;SAS_AF=0.546;AA=C|||;VT=SNP
7	110112426	rs2021079	G	C	100	PASS	AC=2781;AF=0.555312;AN=5008;NS=2504;DP=17691;EAS_AF=0.753;AMR_AF=0.6167;AFR_AF=0.2216;EUR_AF=0.7435;SAS_AF=0.5654;AA=G|||;VT=SNP
7	110112470	rs62478818	C	T	100	PASS	AC=1041;AF=0.207867;AN=5008;NS=2504;DP=18522;EAS_AF=0.1647;AMR_AF=0.245;AFR_AF=0.1551;EUR_AF=0.3141;SAS_AF=0.1881;AA=C|||;VT=SNP
7	110112652	rs2079003	G	A	100	PASS	AC=2784;AF=0.555911;AN=5008;NS=2504;DP=20793;EAS_AF=0.754;AMR_AF=0.6153;AFR_AF=0.2224;EUR_AF=0.7445;SAS_AF=0.5665;AA=G|||;VT=SNP
7	110112732	rs6957600	C	T	100	PASS	AC=222;AF=0.0443291;AN=5008;NS=2504;DP=19101;EAS_AF=0.1062;AMR_AF=0.0173;AFR_AF=0.0182;EUR_AF=0.0209;SAS_AF=0.0593;AA=C|||;VT=SNP
7	110112929	rs441666	A	G	100	PASS	AC=3360;AF=0.670927;AN=5008;NS=2504;DP=20756;EAS_AF=0.7639;AMR_AF=0.634;AFR_AF=0.6104;EUR_AF=0.7485;SAS_AF=0.6033;AA=a|||;VT=SNP
7	110113266	rs76095700	A	G	100	PASS	AC=2783;AF=0.555711;AN=5008;NS=2504;DP=22128;EAS_AF=0.754;AMR_AF=0.6153;AFR_AF=0.2224;EUR_AF=0.7445;SAS_AF=0.5654;AA=A|||;VT=SNP
7	110113375	rs75080353	C	G	100	PASS	AC=1475;AF=0.294529;AN=5008;NS=2504;DP=20136;EAS_AF=0.4742;AMR_AF=0.3501;AFR_AF=0.0234;EUR_AF=0.4095;SAS_AF=0.318;AA=C|||;VT=SNP
7	110113385	rs7795280	C	T	100	PASS	AC=1077;AF=0.215056;AN=5008;NS=2504;DP=19892;EAS_AF=0.1647;AMR_AF=0.2478;AFR_AF=0.1808;EUR_AF=0.3141;SAS_AF=0.1881;AA=C|||;VT=SNP
7	110115183	rs150674021	G	A	100	PASS	AC=1482;AF=0.295927;AN=5008;NS=2504;DP=19460;EAS_AF=0.4821;AMR_AF=0.3487;AFR_AF=0.0234;EUR_AF=0.4095;SAS_AF=0.318;AA=G|||;VT=SNP
7	110115481	rs6955384	T	G	100	PASS	AC=223;AF=0.0445288;AN=5008;NS=2504;DP=17178;EAS_AF=0.1071;AMR_AF=0.0173;AFR_AF=0.0182;EUR_AF=0.0209;SAS_AF=0.0593;AA=T|||;VT=SNP
7	110115592	rs487521	A	C	100	PASS	AC=908;AF=0.18131;AN=5008;NS=2504;DP=18402;EAS_AF=0.1925;AMR_AF=0.2781;AFR_AF=0.236;EUR_AF=0.1372;SAS_AF=0.0726;AA=A|||;VT=SNP
7	110115719	rs144491294	A	C	100	PASS	AC=1071;AF=0.213858;AN=5008;NS=2504;DP=18553;EAS_AF=0.1647;AMR_AF=0.2478;AFR_AF=0.1762;EUR_AF=0.3141;SAS_AF=0.1881;AA=A|||;VT=SNP
7	110115750	rs511658	C	T	100	PASS	AC=4615;AF=0.921526;AN=5008;NS=2504;DP=17696;EAS_AF=0.9901;AMR_AF=0.9741;AFR_AF=0.7602;EUR_AF=0.9891;SAS_AF=0.9622;AA=C|||;VT=SNP
7	110115846	rs151082707	G	C	100	PASS	AC=223;AF=0.0445288;AN=5008;NS=2504;DP=17596;EAS_AF=0.1071;AMR_AF=0.0173;AFR_AF=0.0182;EUR_AF=0.0209;SAS_AF=0.0593;AA=G|||;VT=SNP
7	110116009	rs7458696	A	G	100	PASS	AC=2781;AF=0.555312;AN=5008;NS=2504;DP=19350;EAS_AF=0.754;AMR_AF=0.6124;AFR_AF=0.2224;EUR_AF=0.7445;SAS_AF=0.5654;AA=A|||;VT=SNP
7	110117439	rs141155783	C	T	100	PASS	AC=223;AF=0.0445288;AN=5008;NS=2504;DP=17753;EAS_AF=0.1071;AMR_AF=0.0173;AFR_AF=0.0182;EUR_AF=0.0209;SAS_AF=0.0593;AA=C|||;VT=SNP
7	110117630	rs62478821	C	G	100	PASS	AC=1030;AF=0.205671;AN=5008;NS=2504;DP=22472;EAS_AF=0.1647;AMR_AF=0.2435;AFR_AF=0.1475;EUR_AF=0.3141;SAS_AF=0.1881;AA=C|||;VT=SNP
7	110118045	rs12705694	G	A	100	PASS	AC=1473;AF=0.294129;AN=5008;NS=2504;DP=20262;EAS_AF=0.4742;AMR_AF=0.3473;AFR_AF=0.0234;EUR_AF=0.4095;SAS_AF=0.318;AA=G|||;VT=SNP
7	110118511	rs28522653	C	T	100	PASS	AC=2080;AF=0.415335;AN=5008;NS=2504;DP=9660;EAS_AF=0.3512;AMR_AF=0.3905;AFR_AF=0.5552;EUR_AF=0.2734;SAS_AF=0.456;AA=C|||;VT=SNP
7	110119436	rs55708312	T	A	100	PASS	AC=2075;AF=0.414337;AN=5008;NS=2504;DP=18439;EAS_AF=0.3442;AMR_AF=0.3905;AFR_AF=0.5567;EUR_AF=0.2734;SAS_AF=0.456;AA=t|||;VT=SNP
7	110119477	rs2221639	C	A	100	PASS	AC=2557;AF=0.510583;AN=5008;NS=2504;DP=18328;EAS_AF=0.6458;AMR_AF=0.5951;AFR_AF=0.2042;EUR_AF=0.7237;SAS_AF=0.5061;AA=C|||;VT=SNP
7	110119961	rs2102410	G	A	100	PASS	AC=1471;AF=0.29373;AN=5008;NS=2504;DP=18102;EAS_AF=0.4722;AMR_AF=0.3473;AFR_AF=0.0234;EUR_AF=0.4095;SAS_AF=0.318;AA=G|||;VT=SNP
7	110120191	rs10234862	C	T	100	PASS	AC=1017;AF=0.203075;AN=5008;NS=2504;DP=19134;EAS_AF=0.1429;AMR_AF=0.2435;AFR_AF=0.1543;EUR_AF=0.3141;SAS_AF=0.1881;AA=C|||;VT=SNP
7	110121013	rs1588195	G	A	100	PASS	AC=1859;AF=0.371206;AN=5008;NS=2504;DP=20911;EAS_AF=0.246;AMR_AF=0.3732;AFR_AF=0.5371;EUR_AF=0.2525;SAS_AF=0.3967;AA=G|||;VT=SNP
7	110121143	rs117808235	A	G	100	PASS	AC=248;AF=0.0495208;AN=5008;NS=2504;DP=17045;EAS_AF=0.0982;AMR_AF=0.0865;AFR_AF=0.0015;EUR_AF=0.0676;SAS_AF=0.0194;AA=A|||;VT=SNP
7	110121163	rs117230625	G	A	100	PASS	AC=222;AF=0.0443291;AN=5008;NS=2504;DP=16159;EAS_AF=0.1062;AMR_AF=0.0173;AFR_AF=0.0182;EUR_AF=0.0209;SAS_AF=0.0593;AA=G|||;VT=SNP
7	110121343	rs73205226	T	C	100	PASS	AC=2083;AF=0.415935;AN=5008;NS=2504;DP=19491;EAS_AF=0.3532;AMR_AF=0.3905;AFR_AF=0.5552;EUR_AF=0.2734;SAS_AF=0.4571;AA=T|||;VT=SNP
7	110122142	rs28827901	C	T	100	PASS	AC=2518;AF=0.502796;AN=5008;NS=2504;DP=19956;EAS_AF=0.6369;AMR_AF=0.5922;AFR_AF=0.1831;EUR_AF=0.7237;SAS_AF=0.5061;AA=C|||;VT=SNP
7	110122615	rs2940382	A	T	100	PASS	AC=2926;AF=0.584265;AN=5008;NS=2504;DP=20084;EAS_AF=0.6468;AMR_AF=0.6095;AFR_AF=0.4448;EUR_AF=0.7266;SAS_AF=0.544;AA=T|||;VT=SNP
7	110123374	rs2940380	G	C	100	PASS	AC=2932;AF=0.585463;AN=5008;NS=2504;DP=14604;EAS_AF=0.6548;AMR_AF=0.6095;AFR_AF=0.4433;EUR_AF=0.7266;SAS_AF=0.544;AA=C|||;VT=SNP
7	110123697	rs1508184	T	C	100	PASS	AC=2553;AF=0.509784;AN=5008;NS=2504;DP=14592;EAS_AF=0.6448;AMR_AF=0.5951;AFR_AF=0.202;EUR_AF=0.7237;SAS_AF=0.5061;AA=T|||;VT=SNP
7	110124829	rs78500913	C	G	100	PASS	AC=224;AF=0.0447284;AN=5008;NS=2504;DP=17667;EAS_AF=0.1081;AMR_AF=0.0173;AFR_AF=0.0182;EUR_AF=0.0209;SAS_AF=0.0593;AA=C|||;VT=SNP
7	110125420	rs2940378	A	G	100	PASS	AC=3415;AF=0.681909;AN=5008;NS=2504;DP=17225;EAS_AF=0.755;AMR_AF=0.6412;AFR_AF=0.6543;EUR_AF=0.7495;SAS_AF=0.6033;AA=G|||;VT=SNP
7	110125792	rs1548165	G	A	100	PASS	AC=1652;AF=0.329872;AN=5008;NS=2504;DP=17022;EAS_AF=0.2371;AMR_AF=0.3674;AFR_AF=0.3911;EUR_AF=0.2515;SAS_AF=0.3967;AA=G|||;VT=SNP
7	110126024	rs1548164	C	T	100	PASS	AC=1853;AF=0.370008;AN=5008;NS=2504;DP=16780;EAS_AF=0.2361;AMR_AF=0.3732;AFR_AF=0.5401;EUR_AF=0.2525;SAS_AF=0.3967;AA=c|||;VT=SNP
7	110126445	rs1508183	G	A	100	PASS	AC=2924;AF=0.583866;AN=5008;NS=2504;DP=17961;EAS_AF=0.6468;AMR_AF=0.6095;AFR_AF=0.4433;EUR_AF=0.7266;SAS_AF=0.544;AA=A|||;VT=SNP
7	110127814	rs2966404	G	A	100	PASS	AC=3444;AF=0.6877;AN=5008;NS=2504;DP=16989;EAS_AF=0.8085;AMR_AF=0.6801;AFR_AF=0.6074;EUR_AF=0.7555;SAS_AF=0.6074;AA=A|||;VT=SNP
7	110128015	rs77046576	G	A	100	PASS	AC=226;AF=0.0451278;AN=5008;NS=2504;DP=17033;EAS_AF=0.1081;AMR_AF=0.0173;AFR_AF=0.0182;EUR_AF=0.0209;SAS_AF=0.0613;AA=G|||;VT=SNP
7	110128091	rs10275471	A	G	100	PASS	AC=1991;AF=0.397564;AN=5008;NS=2504;DP=18477;EAS_AF=0.3006;AMR_AF=0.3429;AFR_AF=0.5582;EUR_AF=0.2674;SAS_AF=0.453;AA=A|||;VT=SNP
7	110129145	rs12705695	G	C	100	PASS	AC=3001;AF=0.599241;AN=5008;NS=2504;DP=19791;EAS_AF=0.7431;AMR_AF=0.6945;AFR_AF=0.2088;EUR_AF=0.7724;SAS_AF=0.7331;AA=G|||;VT=SNP
7	110129726	rs55669353	T	G	100	PASS	AC=83;AF=0.0165735;AN=5008;NS=2504;DP=13321;EAS_AF=0.004;AMR_AF=0.0288;AFR_AF=0.0015;EUR_AF=0.0467;SAS_AF=0.0102;AA=T|||;VT=SNP
7	110129732	rs117393943	T	A	100	PASS	AC=225;AF=0.0449281;AN=5008;NS=2504;DP=13477;EAS_AF=0.1071;AMR_AF=0.0173;AFR_AF=0.0182;EUR_AF=0.0209;SAS_AF=0.0613;AA=T|||;VT=SNP
7	110129789	rs2940375	G	C	100	PASS	AC=3243;AF=0.647564;AN=5008;NS=2504;DP=13367;EAS_AF=0.8085;AMR_AF=0.6744;AFR_AF=0.4599;EUR_AF=0.7535;SAS_AF=0.6074;AA=C|||;VT=SNP
7	110129946	rs925153	G	C	100	PASS	AC=2645;AF=0.528155;AN=5008;NS=2504;DP=14521;EAS_AF=0.6915;AMR_AF=0.6441;AFR_AF=0.2042;EUR_AF=0.7296;SAS_AF=0.5082;AA=G|||;VT=SNP
7	110130255	rs1508182	T	C	100	PASS	AC=1578;AF=0.315096;AN=5008;NS=2504;DP=17358;EAS_AF=0.5327;AMR_AF=0.3963;AFR_AF=0.0234;EUR_AF=0.4195;SAS_AF=0.32;AA=T|||;VT=SNP
7	110130260	rs2940374	A	G	100	PASS	AC=3444;AF=0.6877;AN=5008;NS=2504;DP=17443;EAS_AF=0.8085;AMR_AF=0.6801;AFR_AF=0.6089;EUR_AF=0.7545;SAS_AF=0.6063;AA=G|||;VT=SNP
7	110130784	rs1605569	G	A	100	PASS	AC=2647;AF=0.528554;AN=5008;NS=2504;DP=18573;EAS_AF=0.6915;AMR_AF=0.6441;AFR_AF=0.2057;EUR_AF=0.7296;SAS_AF=0.5082;AA=G|||;VT=SNP
7	110131520	rs10277639	T	C	100	PASS	AC=796;AF=0.158946;AN=5008;NS=2504;DP=15856;EAS_AF=0.0486;AMR_AF=0.2291;AFR_AF=0.143;EUR_AF=0.3012;SAS_AF=0.0982;AA=T|||;VT=SNP
7	110132495	rs6943430	G	A	100	PASS	AC=820;AF=0.163738;AN=5008;NS=2504;DP=18533;EAS_AF=0.0446;AMR_AF=0.2334;AFR_AF=0.1664;EUR_AF=0.2952;SAS_AF=0.0982;AA=G|||;VT=SNP
7	110132602	rs6943600	G	A	100	PASS	AC=1201;AF=0.239816;AN=5008;NS=2504;DP=17060;EAS_AF=0.1538;AMR_AF=0.2435;AFR_AF=0.3328;EUR_AF=0.2972;SAS_AF=0.1411;AA=G|||;VT=SNP
7	110132932	rs2940373	G	A	100	PASS	AC=2953;AF=0.589657;AN=5008;NS=2504;DP=17812;EAS_AF=0.7024;AMR_AF=0.6499;AFR_AF=0.4418;EUR_AF=0.7197;SAS_AF=0.4969;AA=A|||;VT=SNP
7	110133115	rs77563025	G	A	100	PASS	AC=223;AF=0.0445288;AN=5008;NS=2504;DP=20083;EAS_AF=0.1062;AMR_AF=0.0173;AFR_AF=0.0182;EUR_AF=0.0199;SAS_AF=0.0613;AA=G|||;VT=SNP
7	110133550	rs2940372	T	C	100	PASS	AC=2954;AF=0.589856;AN=5008;NS=2504;DP=19649;EAS_AF=0.7034;AMR_AF=0.6499;AFR_AF=0.4418;EUR_AF=0.7207;SAS_AF=0.4959;AA=C|||;VT=SNP
7	110133558	rs10270301	C	T	100	PASS	AC=777;AF=0.155152;AN=5008;NS=2504;DP=19774;EAS_AF=0.0446;AMR_AF=0.2277;AFR_AF=0.1377;EUR_AF=0.2952;SAS_AF=0.0971;AA=C|||;VT=SNP
7	110134191	rs2966406	C	T	100	PASS	AC=1758;AF=0.351038;AN=5008;NS=2504;DP=19440;EAS_AF=0.5496;AMR_AF=0.4063;AFR_AF=0.112;EUR_AF=0.4235;SAS_AF=0.3558;AA=C|||;VT=SNP
7	110134590	rs4455768	C	T	100	PASS	AC=817;AF=0.163139;AN=5008;NS=2504;DP=18652;EAS_AF=0.0446;AMR_AF=0.232;AFR_AF=0.1657;EUR_AF=0.2952;SAS_AF=0.0971;AA=C|||;VT=SNP
7	110135183	rs2940371	G	A	100	PASS	AC=3151;AF=0.629193;AN=5008;NS=2504;DP=18869;EAS_AF=0.7014;AMR_AF=0.6556;AFR_AF=0.5885;EUR_AF=0.7217;SAS_AF=0.4959;AA=A|||;VT=SNP
7	110135366	rs12705696	C	T	100	PASS	AC=1588;AF=0.317093;AN=5008;NS=2504;DP=18726;EAS_AF=0.5367;AMR_AF=0.4035;AFR_AF=0.0234;EUR_AF=0.4225;SAS_AF=0.318;AA=C|||;VT=SNP
7	110135479	rs10953661	T	C	100	PASS	AC=1201;AF=0.239816;AN=5008;NS=2504;DP=18201;EAS_AF=0.1548;AMR_AF=0.2435;AFR_AF=0.3328;EUR_AF=0.2972;SAS_AF=0.1401;AA=T|||;VT=SNP
7	110135488	rs79151381	C	T	100	PASS	AC=52;AF=0.0103834;AN=5008;NS=2504;DP=18576;EAS_AF=0.002;AMR_AF=0.0086;AFR_AF=0.0023;EUR_AF=0.0298;SAS_AF=0.0112;AA=C|||;VT=SNP
7	110135844	rs2966408	T	A	100	PASS	AC=1753;AF=0.35004;AN=5008;NS=2504;DP=19540;EAS_AF=0.5476;AMR_AF=0.4063;AFR_AF=0.1097;EUR_AF=0.4235;SAS_AF=0.3558;AA=T|||;VT=SNP
7	110135986	rs6960121	C	T	100	PASS	AC=223;AF=0.0445288;AN=5008;NS=2504;DP=19483;EAS_AF=0.1062;AMR_AF=0.0173;AFR_AF=0.0182;EUR_AF=0.0199;SAS_AF=0.0613;AA=C|||;VT=SNP
7	110136997	rs6466339	T	C	100	PASS	AC=1428;AF=0.285144;AN=5008;NS=2504;DP=17651;EAS_AF=0.2639;AMR_AF=0.2608;AFR_AF=0.3502;EUR_AF=0.3171;SAS_AF=0.2035;AA=T|||;VT=SNP
7	110137186	rs2940370	A	G	100	PASS	AC=3177;AF=0.634385;AN=5008;NS=2504;DP=16097;EAS_AF=0.8085;AMR_AF=0.6671;AFR_AF=0.4592;EUR_AF=0.7406;SAS_AF=0.5593;AA=G|||;VT=SNP
7	110137377	rs12705698	G	A	100	PASS	AC=1591;AF=0.317692;AN=5008;NS=2504;DP=20154;EAS_AF=0.5347;AMR_AF=0.4035;AFR_AF=0.0265;EUR_AF=0.4225;SAS_AF=0.319;AA=g|||;VT=SNP
7	110137467	rs2940369	A	G	100	PASS	AC=3378;AF=0.674521;AN=5008;NS=2504;DP=17539;EAS_AF=0.8085;AMR_AF=0.6729;AFR_AF=0.6082;EUR_AF=0.7416;SAS_AF=0.5583;AA=G|||;VT=SNP
7	110138068	rs2940367	A	G	100	PASS	AC=1740;AF=0.347444;AN=5008;NS=2504;DP=15257;EAS_AF=0.5437;AMR_AF=0.4006;AFR_AF=0.1074;EUR_AF=0.4225;SAS_AF=0.3548;AA=G|||;VT=SNP
7	110138148	rs2966409	T	C	100	PASS	AC=2961;AF=0.591254;AN=5008;NS=2504;DP=17320;EAS_AF=0.7183;AMR_AF=0.6484;AFR_AF=0.4349;EUR_AF=0.7217;SAS_AF=0.4969;AA=C|||;VT=SNP
7	110138571	rs4730433	A	T	100	PASS	AC=1577;AF=0.314896;AN=5008;NS=2504;DP=15425;EAS_AF=0.5308;AMR_AF=0.3963;AFR_AF=0.0219;EUR_AF=0.4175;SAS_AF=0.3252;AA=A|||;VT=SNP
7	110138817	rs12672609	G	A	100	PASS	AC=1575;AF=0.314497;AN=5008;NS=2504;DP=17489;EAS_AF=0.5278;AMR_AF=0.3991;AFR_AF=0.0219;EUR_AF=0.4185;SAS_AF=0.3231;AA=G|||;VT=SNP
7	110138843	rs7781181	C	G	100	PASS	AC=1260;AF=0.251597;AN=5008;NS=2504;DP=16960;EAS_AF=0.1865;AMR_AF=0.2637;AFR_AF=0.2534;EUR_AF=0.337;SAS_AF=0.2198;AA=C|||;VT=SNP
7	110139436	rs13239340	G	A	100	PASS	AC=1575;AF=0.314497;AN=5008;NS=2504;DP=16061;EAS_AF=0.5278;AMR_AF=0.3991;AFR_AF=0.0219;EUR_AF=0.4185;SAS_AF=0.3231;AA=G|||;VT=SNP
7	110139991	rs58641928	G	A	100	PASS	AC=1008;AF=0.201278;AN=5008;NS=2504;DP=18761;EAS_AF=0.0665;AMR_AF=0.255;AFR_AF=0.2186;EUR_AF=0.333;SAS_AF=0.1431;AA=T|||;VT=SNP
7	110140405	rs6957547	A	T	100	PASS	AC=1003;AF=0.20028;AN=5008;NS=2504;DP=19006;EAS_AF=0.0665;AMR_AF=0.255;AFR_AF=0.2148;EUR_AF=0.333;SAS_AF=0.1431;AA=A|||;VT=SNP
7	110140492	rs2174889	T	C	100	PASS	AC=2592;AF=0.517572;AN=5008;NS=2504;DP=19415;EAS_AF=0.5942;AMR_AF=0.6542;AFR_AF=0.2474;EUR_AF=0.7515;SAS_AF=0.4663;AA=T|||;VT=SNP
7	110140786	rs2966411	A	C	100	PASS	AC=3283;AF=0.655551;AN=5008;NS=2504;DP=17892;EAS_AF=0.8234;AMR_AF=0.6859;AFR_AF=0.4592;EUR_AF=0.7753;SAS_AF=0.6033;AA=C|||;VT=SNP
7	110141344	rs2966412	A	G	100	PASS	AC=3282;AF=0.655351;AN=5008;NS=2504;DP=17603;EAS_AF=0.8234;AMR_AF=0.6844;AFR_AF=0.4592;EUR_AF=0.7753;SAS_AF=0.6033;AA=G|||;VT=SNP
7	110141436	rs13246981	G	A	100	PASS	AC=1581;AF=0.315695;AN=5008;NS=2504;DP=15588;EAS_AF=0.5278;AMR_AF=0.3991;AFR_AF=0.0265;EUR_AF=0.4185;SAS_AF=0.3231;AA=G|||;VT=SNP
7	110141517	rs74778778	C	T	100	PASS	AC=225;AF=0.0449281;AN=5008;NS=2504;DP=14584;EAS_AF=0.1091;AMR_AF=0.0173;AFR_AF=0.0182;EUR_AF=0.0199;SAS_AF=0.0603;AA=C|||;VT=SNP
7	110142070	rs35651604	T	C	100	PASS	AC=1575;AF=0.314497;AN=5008;NS=2504;DP=14185;EAS_AF=0.5278;AMR_AF=0.3991;AFR_AF=0.0219;EUR_AF=0.4185;SAS_AF=0.3231;AA=t|||;VT=SNP
7	110142500	rs10256089	A	G	100	PASS	AC=2565;AF=0.512181;AN=5008;NS=2504;DP=13005;EAS_AF=0.5942;AMR_AF=0.6441;AFR_AF=0.2504;EUR_AF=0.7306;SAS_AF=0.4632;AA=G|||;VT=SNP
7	110142818	rs78018431	G	A	100	PASS	AC=225;AF=0.0449281;AN=5008;NS=2504;DP=13459;EAS_AF=0.1091;AMR_AF=0.0173;AFR_AF=0.0182;EUR_AF=0.0199;SAS_AF=0.0603;AA=G|||;VT=SNP
7	110142835	rs117985830	A	G	100	PASS	AC=225;AF=0.0449281;AN=5008;NS=2504;DP=13535;EAS_AF=0.1091;AMR_AF=0.0173;AFR_AF=0.0182;EUR_AF=0.0199;SAS_AF=0.0603;AA=A|||;VT=SNP
7	110143899	rs6974477	C	T	100	PASS	AC=224;AF=0.0447284;AN=5008;NS=2504;DP=15320;EAS_AF=0.1071;AMR_AF=0.0173;AFR_AF=0.0189;EUR_AF=0.0199;SAS_AF=0.0603;AA=C|||;VT=SNP
7	110144108	rs73205249	T	C	100	PASS	AC=174;AF=0.0347444;AN=5008;NS=2504;DP=15249;EAS_AF=0.0466;AMR_AF=0.0461;AFR_AF=0.0008;EUR_AF=0.0746;SAS_AF=0.0194;AA=T|||;VT=SNP
7	110144415	rs7811230	G	A	100	PASS	AC=1008;AF=0.201278;AN=5008;NS=2504;DP=17765;EAS_AF=0.0665;AMR_AF=0.255;AFR_AF=0.2186;EUR_AF=0.333;SAS_AF=0.1431;AA=G|||;VT=SNP
7	110145938	rs1508205	G	T	100	PASS	AC=1009;AF=0.201478;AN=5008;NS=2504;DP=18673;EAS_AF=0.0665;AMR_AF=0.255;AFR_AF=0.2186;EUR_AF=0.334;SAS_AF=0.1431;AA=G|||;VT=SNP
7	110146918	rs12668969	G	A	100	PASS	AC=1581;AF=0.315695;AN=5008;NS=2504;DP=16785;EAS_AF=0.5278;AMR_AF=0.3991;AFR_AF=0.0265;EUR_AF=0.4185;SAS_AF=0.3231;AA=G|||;VT=SNP
7	110147378	rs7799583	G	A	100	PASS	AC=2947;AF=0.588458;AN=5008;NS=2504;DP=16726;EAS_AF=0.7133;AMR_AF=0.6671;AFR_AF=0.3585;EUR_AF=0.7555;SAS_AF=0.5429;AA=A|||;VT=SNP
7	110147745	rs10255144	A	C	100	PASS	AC=2591;AF=0.517372;AN=5008;NS=2504;DP=16359;EAS_AF=0.5962;AMR_AF=0.6542;AFR_AF=0.2451;EUR_AF=0.7515;SAS_AF=0.4663;AA=A|||;VT=SNP
7	110148561	rs11768356	A	T	100	PASS	AC=1724;AF=0.344249;AN=5008;NS=2504;DP=19726;EAS_AF=0.1766;AMR_AF=0.3141;AFR_AF=0.5408;EUR_AF=0.2237;SAS_AF=0.3967;AA=A|||;VT=SNP
7	110148878	rs6972522	A	G	100	PASS	AC=2594;AF=0.517971;AN=5008;NS=2504;DP=18747;EAS_AF=0.5972;AMR_AF=0.6542;AFR_AF=0.2451;EUR_AF=0.7515;SAS_AF=0.4683;AA=A|||;VT=SNP
7	110148883	rs12705699	G	A	100	PASS	AC=1580;AF=0.315495;AN=5008;NS=2504;DP=18672;EAS_AF=0.5308;AMR_AF=0.3991;AFR_AF=0.0219;EUR_AF=0.4185;SAS_AF=0.3252;AA=G|||;VT=SNP
7	110149081	rs75597352	A	G	100	PASS	AC=92;AF=0.0183706;AN=5008;NS=2504;DP=17005;EAS_AF=0.002;AMR_AF=0.0331;AFR_AF=0.003;EUR_AF=0.0477;SAS_AF=0.0153;AA=A|||;VT=SNP
7	110149864	rs1508203	T	C	100	PASS	AC=2590;AF=0.517173;AN=5008;NS=2504;DP=14958;EAS_AF=0.5952;AMR_AF=0.6542;AFR_AF=0.2451;EUR_AF=0.7515;SAS_AF=0.4663;AA=C|||;VT=SNP
7	110150049	rs148627635	G	A	100	PASS	AC=227;AF=0.0453275;AN=5008;NS=2504;DP=11343;EAS_AF=0.1111;AMR_AF=0.0173;AFR_AF=0.0182;EUR_AF=0.0199;SAS_AF=0.0603;AA=G|||;VT=SNP
7	110150225	rs1848386	G	A	100	PASS	AC=2590;AF=0.517173;AN=5008;NS=2504;DP=15795;EAS_AF=0.5942;AMR_AF=0.6542;AFR_AF=0.2451;EUR_AF=0.7515;SAS_AF=0.4673;AA=g|||;VT=SNP
7	110151175	rs73429257	G	A	100	PASS	AC=584;AF=0.116613;AN=5008;NS=2504;DP=18350;EAS_AF=0.2292;AMR_AF=0.0303;AFR_AF=0.1309;EUR_AF=0.0239;SAS_AF=0.138;AA=G|||;VT=SNP
7	110151340	rs2940406	C	T	100	PASS	AC=3568;AF=0.71246;AN=5008;NS=2504;DP=17379;EAS_AF=0.8234;AMR_AF=0.7061;AFR_AF=0.6619;EUR_AF=0.7773;SAS_AF=0.6043;AA=T|||;VT=SNP
7	110151778	rs1532975	T	G	100	PASS	AC=1574;AF=0.314297;AN=5008;NS=2504;DP=14242;EAS_AF=0.5278;AMR_AF=0.3977;AFR_AF=0.0219;EUR_AF=0.4185;SAS_AF=0.3231;AA=T|||;VT=SNP
7	110152192	rs1989134	T	C	100	PASS	AC=2588;AF=0.516773;AN=5008;NS=2504;DP=16596;EAS_AF=0.5942;AMR_AF=0.6527;AFR_AF=0.2451;EUR_AF=0.7515;SAS_AF=0.4663;AA=C|||;VT=SNP
7	110152882	rs73429261	C	G	100	PASS	AC=585;AF=0.116813;AN=5008;NS=2504;DP=14930;EAS_AF=0.2292;AMR_AF=0.0303;AFR_AF=0.1316;EUR_AF=0.0239;SAS_AF=0.138;AA=C|||;VT=SNP
7	110153569	rs1508202	G	A	100	PASS	AC=1574;AF=0.314297;AN=5008;NS=2504;DP=17464;EAS_AF=0.5278;AMR_AF=0.3977;AFR_AF=0.0219;EUR_AF=0.4185;SAS_AF=0.3231;AA=G|||;VT=SNP
7	110153599	rs1532973	G	C	100	PASS	AC=2588;AF=0.516773;AN=5008;NS=2504;DP=17207;EAS_AF=0.5942;AMR_AF=0.6527;AFR_AF=0.2451;EUR_AF=0.7515;SAS_AF=0.4663;AA=C|||;VT=SNP
7	110153849	rs2966415	C	G	100	PASS	AC=3284;AF=0.655751;AN=5008;NS=2504;DP=18462;EAS_AF=0.8244;AMR_AF=0.6844;AFR_AF=0.4592;EUR_AF=0.7753;SAS_AF=0.6043;AA=G|||;VT=SNP
7	110154335	rs6948228	T	C	100	PASS	AC=2591;AF=0.517372;AN=5008;NS=2504;DP=17834;EAS_AF=0.5962;AMR_AF=0.6527;AFR_AF=0.2458;EUR_AF=0.7515;SAS_AF=0.4663;AA=T|||;VT=SNP
7	110154540	rs1508200	C	T	100	PASS	AC=1004;AF=0.200479;AN=5008;NS=2504;DP=18835;EAS_AF=0.0675;AMR_AF=0.255;AFR_AF=0.2148;EUR_AF=0.333;SAS_AF=0.1431;AA=C|||;VT=SNP
7	110155323	rs2940403	C	T	100	PASS	AC=3286;AF=0.65615;AN=5008;NS=2504;DP=18540;EAS_AF=0.8254;AMR_AF=0.683;AFR_AF=0.4614;EUR_AF=0.7744;SAS_AF=0.6043;AA=T|||;VT=SNP
7	110155341	rs2940402	C	T	100	PASS	AC=3569;AF=0.71266;AN=5008;NS=2504;DP=18905;EAS_AF=0.8254;AMR_AF=0.7046;AFR_AF=0.6626;EUR_AF=0.7763;SAS_AF=0.6043;AA=T|||;VT=SNP
7	110156317	rs1848385	G	T	100	PASS	AC=2586;AF=0.516374;AN=5008;NS=2504;DP=18373;EAS_AF=0.5962;AMR_AF=0.6513;AFR_AF=0.2436;EUR_AF=0.7505;SAS_AF=0.4663;AA=G|||;VT=SNP
7	110156322	rs2894570	A	C	100	PASS	AC=3568;AF=0.71246;AN=5008;NS=2504;DP=18244;EAS_AF=0.8254;AMR_AF=0.7046;AFR_AF=0.6619;EUR_AF=0.7763;SAS_AF=0.6043;AA=C|||;VT=SNP
7	110156436	rs1848384	G	A	100	PASS	AC=1572;AF=0.313898;AN=5008;NS=2504;DP=19217;EAS_AF=0.5278;AMR_AF=0.3977;AFR_AF=0.0219;EUR_AF=0.4185;SAS_AF=0.3211;AA=G|||;VT=SNP
7	110156724	rs113278261	C	T	100	PASS	AC=1573;AF=0.314097;AN=5008;NS=2504;DP=19312;EAS_AF=0.5278;AMR_AF=0.3977;AFR_AF=0.0219;EUR_AF=0.4185;SAS_AF=0.3221;AA=C|||;VT=SNP
7	110156813	rs6466341	C	T	100	PASS	AC=2584;AF=0.515974;AN=5008;NS=2504;DP=18153;EAS_AF=0.5952;AMR_AF=0.6513;AFR_AF=0.2436;EUR_AF=0.7505;SAS_AF=0.4652;AA=C|||;VT=SNP
7	110156815	rs6466342	G	A	100	PASS	AC=2584;AF=0.515974;AN=5008;NS=2504;DP=18252;EAS_AF=0.5952;AMR_AF=0.6513;AFR_AF=0.2436;EUR_AF=0.7505;SAS_AF=0.4652;AA=G|||;VT=SNP
7	110156997	rs7793285	T	C	100	PASS	AC=2583;AF=0.515775;AN=5008;NS=2504;DP=19431;EAS_AF=0.5942;AMR_AF=0.6513;AFR_AF=0.2436;EUR_AF=0.7505;SAS_AF=0.4652;AA=C|||;VT=SNP
7	110157022	rs2396252	A	T	100	PASS	AC=617;AF=0.123203;AN=5008;NS=2504;DP=20718;EAS_AF=0.1369;AMR_AF=0.2089;AFR_AF=0.0401;EUR_AF=0.1491;SAS_AF=0.1339;AA=A|||;VT=SNP
7	110157254	rs6960599	T	C	100	PASS	AC=1007;AF=0.201078;AN=5008;NS=2504;DP=18759;EAS_AF=0.0665;AMR_AF=0.2536;AFR_AF=0.2171;EUR_AF=0.335;SAS_AF=0.1431;AA=T|||;VT=SNP
7	110157546	rs2966417	A	G	100	PASS	AC=3283;AF=0.655551;AN=5008;NS=2504;DP=16130;EAS_AF=0.8234;AMR_AF=0.6844;AFR_AF=0.4599;EUR_AF=0.7744;SAS_AF=0.6043;AA=G|||;VT=SNP
7	110158226	rs7807567	T	C	100	PASS	AC=224;AF=0.0447284;AN=5008;NS=2504;DP=20490;EAS_AF=0.1091;AMR_AF=0.0173;AFR_AF=0.0182;EUR_AF=0.0199;SAS_AF=0.0593;AA=T|||;VT=SNP
7	110158246	rs1354991	C	T	100	PASS	AC=2600;AF=0.519169;AN=5008;NS=2504;DP=21266;EAS_AF=0.5942;AMR_AF=0.6571;AFR_AF=0.2443;EUR_AF=0.7565;SAS_AF=0.4714;AA=T|||;VT=SNP
7	110158551	rs925160	A	C	100	PASS	AC=2963;AF=0.591653;AN=5008;NS=2504;DP=18828;EAS_AF=0.7153;AMR_AF=0.67;AFR_AF=0.3578;EUR_AF=0.7614;SAS_AF=0.5501;AA=C|||;VT=SNP
7	110158580	rs925159	A	G	100	PASS	AC=2603;AF=0.519768;AN=5008;NS=2504;DP=19078;EAS_AF=0.5962;AMR_AF=0.6571;AFR_AF=0.2436;EUR_AF=0.7575;SAS_AF=0.4724;AA=G|||;VT=SNP
7	110158645	rs925158	G	A	100	PASS	AC=2601;AF=0.519369;AN=5008;NS=2504;DP=21479;EAS_AF=0.5942;AMR_AF=0.6571;AFR_AF=0.2436;EUR_AF=0.7575;SAS_AF=0.4724;AA=G|||;VT=SNP
7	110158791	rs7793126	C	T	100	PASS	AC=226;AF=0.0451278;AN=5008;NS=2504;DP=19397;EAS_AF=0.1111;AMR_AF=0.0173;AFR_AF=0.0182;EUR_AF=0.0199;SAS_AF=0.0593;AA=C|||;VT=SNP
7	110158910	rs2940400	C	A	100	PASS	AC=3566;AF=0.712061;AN=5008;NS=2504;DP=19098;EAS_AF=0.8234;AMR_AF=0.7104;AFR_AF=0.652;EUR_AF=0.7833;SAS_AF=0.6063;AA=A|||;VT=SNP
7	110158965	rs10250093	G	A	100	PASS	AC=2585;AF=0.516174;AN=5008;NS=2504;DP=20188;EAS_AF=0.5933;AMR_AF=0.6571;AFR_AF=0.2322;EUR_AF=0.7575;SAS_AF=0.4724;AA=G|||;VT=SNP
7	110159674	rs1948989	C	T	100	PASS	AC=3341;AF=0.667133;AN=5008;NS=2504;DP=19011;EAS_AF=0.7411;AMR_AF=0.8689;AFR_AF=0.3404;EUR_AF=0.9095;SAS_AF=0.6401;AA=T|||;VT=SNP
7	110160006	rs12705702	A	G	100	PASS	AC=1581;AF=0.315695;AN=5008;NS=2504;DP=19446;EAS_AF=0.5268;AMR_AF=0.3905;AFR_AF=0.0287;EUR_AF=0.4235;SAS_AF=0.3221;AA=A|||;VT=SNP
7	110160161	rs12705705	T	C	100	PASS	AC=1583;AF=0.316094;AN=5008;NS=2504;DP=15182;EAS_AF=0.5268;AMR_AF=0.3934;AFR_AF=0.0287;EUR_AF=0.4245;SAS_AF=0.3211;AA=T|||;VT=SNP
7	110160201	rs7798798	C	T	100	PASS	AC=1558;AF=0.311102;AN=5008;NS=2504;DP=18183;EAS_AF=0.2143;AMR_AF=0.4582;AFR_AF=0.2148;EUR_AF=0.4592;SAS_AF=0.2843;AA=C|||;VT=SNP
7	110160252	rs7799099	G	A	100	PASS	AC=1576;AF=0.314696;AN=5008;NS=2504;DP=21275;EAS_AF=0.2143;AMR_AF=0.4625;AFR_AF=0.2148;EUR_AF=0.4722;SAS_AF=0.2863;AA=G|||;VT=SNP
7	110160498	rs12705706	T	C	100	PASS	AC=1665;AF=0.332468;AN=5008;NS=2504;DP=18290;EAS_AF=0.5258;AMR_AF=0.4179;AFR_AF=0.0363;EUR_AF=0.4503;SAS_AF=0.3517;AA=C|||;VT=SNP
7	110160724	rs4730438	G	A	100	PASS	AC=2766;AF=0.552316;AN=5008;NS=2504;DP=21888;EAS_AF=0.6964;AMR_AF=0.6542;AFR_AF=0.3245;EUR_AF=0.6431;SAS_AF=0.546;AA=A|||;VT=SNP
7	110161348	rs6975627	G	A	100	PASS	AC=1665;AF=0.332468;AN=5008;NS=2504;DP=17936;EAS_AF=0.5268;AMR_AF=0.4164;AFR_AF=0.0363;EUR_AF=0.4503;SAS_AF=0.3517;AA=A|||;VT=SNP
7	110161560	rs9691601	C	T	100	PASS	AC=914;AF=0.182508;AN=5008;NS=2504;DP=19008;EAS_AF=0.1627;AMR_AF=0.2305;AFR_AF=0.1876;EUR_AF=0.1879;SAS_AF=0.1564;AA=C|||;VT=SNP
7	110162264	rs12155419	T	A	100	PASS	AC=1650;AF=0.329473;AN=5008;NS=2504;DP=19555;EAS_AF=0.5258;AMR_AF=0.4179;AFR_AF=0.0242;EUR_AF=0.4503;SAS_AF=0.3528;AA=A|||;VT=SNP
7	110162299	rs12155135	G	A	100	PASS	AC=1650;AF=0.329473;AN=5008;NS=2504;DP=19246;EAS_AF=0.5258;AMR_AF=0.4193;AFR_AF=0.0242;EUR_AF=0.4503;SAS_AF=0.3517;AA=G|||;VT=SNP
7	110162302	rs12155486	T	C	100	PASS	AC=1648;AF=0.329073;AN=5008;NS=2504;DP=19110;EAS_AF=0.5258;AMR_AF=0.4164;AFR_AF=0.0242;EUR_AF=0.4503;SAS_AF=0.3517;AA=C|||;VT=SNP
7	110162374	rs10953662	A	T	100	PASS	AC=2761;AF=0.551318;AN=5008;NS=2504;DP=16968;EAS_AF=0.6964;AMR_AF=0.6556;AFR_AF=0.32;EUR_AF=0.6431;SAS_AF=0.546;AA=T|||;VT=SNP
7	110163125	rs7796974	T	G	100	PASS	AC=1653;AF=0.330072;AN=5008;NS=2504;DP=15850;EAS_AF=0.5298;AMR_AF=0.4164;AFR_AF=0.0242;EUR_AF=0.4503;SAS_AF=0.3528;AA=G|||;VT=SNP
7	110163143	rs7778205	G	A	100	PASS	AC=1654;AF=0.330272;AN=5008;NS=2504;DP=16362;EAS_AF=0.5308;AMR_AF=0.4164;AFR_AF=0.0242;EUR_AF=0.4503;SAS_AF=0.3528;AA=G|||;VT=SNP
7	110163552	rs12705707	C	T	100	PASS	AC=1666;AF=0.332668;AN=5008;NS=2504;DP=16732;EAS_AF=0.5308;AMR_AF=0.4193;AFR_AF=0.0257;EUR_AF=0.4573;SAS_AF=0.3538;AA=T|||;VT=SNP
7	110163931	rs12154592	A	G	100	PASS	AC=1657;AF=0.330871;AN=5008;NS=2504;DP=15598;EAS_AF=0.5308;AMR_AF=0.4164;AFR_AF=0.0257;EUR_AF=0.4523;SAS_AF=0.3517;AA=G|||;VT=SNP
7	110163933	rs113553927	T	G	100	PASS	AC=782;AF=0.15615;AN=5008;NS=2504;DP=15625;EAS_AF=0.1587;AMR_AF=0.2233;AFR_AF=0.1089;EUR_AF=0.168;SAS_AF=0.1575;AA=T|||;VT=SNP
7	110164447	rs6954042	G	A	100	PASS	AC=3788;AF=0.75639;AN=5008;NS=2504;DP=19466;EAS_AF=0.8442;AMR_AF=0.8963;AFR_AF=0.559;EUR_AF=0.9056;SAS_AF=0.68;AA=A|||;VT=SNP
7	110164808	rs1508199	T	C	100	PASS	AC=1593;AF=0.318091;AN=5008;NS=2504;DP=18367;EAS_AF=0.5317;AMR_AF=0.3977;AFR_AF=0.028;EUR_AF=0.4115;SAS_AF=0.3374;AA=t|||;VT=SNP
7	110165990	rs2966419	C	G	100	PASS	AC=4133;AF=0.82528;AN=5008;NS=2504;DP=21058;EAS_AF=0.9554;AMR_AF=0.9092;AFR_AF=0.6959;EUR_AF=0.9066;SAS_AF=0.7229;AA=G|||;VT=SNP
7	110166654	rs6964713	C	T	100	PASS	AC=1123;AF=0.224241;AN=5008;NS=2504;DP=12895;EAS_AF=0.1587;AMR_AF=0.2507;AFR_AF=0.2126;EUR_AF=0.325;SAS_AF=0.1851;AA=C|||;VT=SNP
7	110167330	rs56021108	A	G	100	PASS	AC=1133;AF=0.226238;AN=5008;NS=2504;DP=16974;EAS_AF=0.2262;AMR_AF=0.232;AFR_AF=0.2882;EUR_AF=0.171;SAS_AF=0.1953;AA=A|||;VT=SNP
7	110169092	rs75972237	G	A	100	PASS	AC=48;AF=0.00958466;AN=5008;NS=2504;DP=17967;EAS_AF=0.0149;AMR_AF=0.0058;AFR_AF=0.0008;EUR_AF=0.0268;SAS_AF=0.001;AA=G|||;VT=SNP
7	110169164	rs73205263	C	A	100	PASS	AC=905;AF=0.180711;AN=5008;NS=2504;DP=18508;EAS_AF=0.0496;AMR_AF=0.098;AFR_AF=0.3086;EUR_AF=0.1014;SAS_AF=0.2832;AA=C|||;VT=SNP
7	110169276	rs62465654	C	T	100	PASS	AC=820;AF=0.163738;AN=5008;NS=2504;DP=19354;EAS_AF=0.0506;AMR_AF=0.2305;AFR_AF=0.146;EUR_AF=0.2913;SAS_AF=0.1258;AA=c|||;VT=SNP
7	110169398	rs13239034	C	T	100	PASS	AC=1596;AF=0.31869;AN=5008;NS=2504;DP=19462;EAS_AF=0.5288;AMR_AF=0.402;AFR_AF=0.028;EUR_AF=0.4155;SAS_AF=0.3364;AA=C|||;VT=SNP
7	110169862	rs71542790	G	A	100	PASS	AC=1597;AF=0.31889;AN=5008;NS=2504;DP=14250;EAS_AF=0.5288;AMR_AF=0.402;AFR_AF=0.0272;EUR_AF=0.4165;SAS_AF=0.3374;AA=G|||;VT=SNP
7	110170144	rs35003955	T	A	100	PASS	AC=1602;AF=0.319888;AN=5008;NS=2504;DP=16536;EAS_AF=0.5347;AMR_AF=0.402;AFR_AF=0.028;EUR_AF=0.4155;SAS_AF=0.3364;AA=A|||;VT=SNP
7	110170340	rs35706071	G	A	100	PASS	AC=1597;AF=0.31889;AN=5008;NS=2504;DP=15762;EAS_AF=0.5288;AMR_AF=0.402;AFR_AF=0.0287;EUR_AF=0.4155;SAS_AF=0.3364;AA=G|||;VT=SNP
7	110170875	rs10234302	T	C	100	PASS	AC=1193;AF=0.238219;AN=5008;NS=2504;DP=15334;EAS_AF=0.1597;AMR_AF=0.2608;AFR_AF=0.27;EUR_AF=0.3121;SAS_AF=0.184;AA=T|||;VT=SNP
7	110171256	rs2940394	T	C	100	PASS	AC=4103;AF=0.819289;AN=5008;NS=2504;DP=14362;EAS_AF=0.9504;AMR_AF=0.902;AFR_AF=0.6906;EUR_AF=0.8986;SAS_AF=0.7178;AA=C|||;VT=SNP
7	110171257	rs10278459	G	A	100	PASS	AC=1127;AF=0.22504;AN=5008;NS=2504;DP=14346;EAS_AF=0.1657;AMR_AF=0.2421;AFR_AF=0.267;EUR_AF=0.2714;SAS_AF=0.1697;AA=G|||;VT=SNP
7	110171958	rs6466343	G	C	100	PASS	AC=1193;AF=0.238219;AN=5008;NS=2504;DP=16095;EAS_AF=0.1587;AMR_AF=0.2622;AFR_AF=0.2693;EUR_AF=0.3121;SAS_AF=0.1851;AA=G|||;VT=SNP
7	110172048	rs2966420	G	T	100	PASS	AC=4103;AF=0.819289;AN=5008;NS=2504;DP=15714;EAS_AF=0.9504;AMR_AF=0.902;AFR_AF=0.6921;EUR_AF=0.8976;SAS_AF=0.7168;AA=g|||;VT=SNP
7	110172116	rs7796754	C	T	100	PASS	AC=782;AF=0.15615;AN=5008;NS=2504;DP=15841;EAS_AF=0.0506;AMR_AF=0.2291;AFR_AF=0.1188;EUR_AF=0.2903;SAS_AF=0.1258;AA=C|||;VT=SNP
7	110172373	rs1876502	C	A	100	PASS	AC=1593;AF=0.318091;AN=5008;NS=2504;DP=15937;EAS_AF=0.5278;AMR_AF=0.402;AFR_AF=0.028;EUR_AF=0.4135;SAS_AF=0.3364;AA=C|||;VT=SNP
7	110172394	rs4730439	T	C	100	PASS	AC=718;AF=0.143371;AN=5008;NS=2504;DP=15747;EAS_AF=0.1538;AMR_AF=0.2176;AFR_AF=0.0666;EUR_AF=0.168;SAS_AF=0.1585;AA=T|||;VT=SNP
7	110172649	rs1508192	G	A	100	PASS	AC=1596;AF=0.31869;AN=5008;NS=2504;DP=16809;EAS_AF=0.5288;AMR_AF=0.402;AFR_AF=0.028;EUR_AF=0.4155;SAS_AF=0.3364;AA=G|||;VT=SNP
7	110173993	rs10260765	A	G	100	PASS	AC=1189;AF=0.23742;AN=5008;NS=2504;DP=19772;EAS_AF=0.1587;AMR_AF=0.2651;AFR_AF=0.2632;EUR_AF=0.3151;SAS_AF=0.184;AA=A|||;VT=SNP
7	110174041	rs10260781	A	G	100	PASS	AC=1186;AF=0.236821;AN=5008;NS=2504;DP=18700;EAS_AF=0.1587;AMR_AF=0.2651;AFR_AF=0.2632;EUR_AF=0.3151;SAS_AF=0.181;AA=A|||;VT=SNP
7	110174057	rs4730440	G	A	100	PASS	AC=1169;AF=0.233427;AN=5008;NS=2504;DP=18643;EAS_AF=0.256;AMR_AF=0.2334;AFR_AF=0.2912;EUR_AF=0.171;SAS_AF=0.1963;AA=G|||;VT=SNP
7	110174201	rs7790198	T	C	100	PASS	AC=1597;AF=0.31889;AN=5008;NS=2504;DP=20897;EAS_AF=0.5357;AMR_AF=0.3977;AFR_AF=0.028;EUR_AF=0.4125;SAS_AF=0.3364;AA=T|||;VT=SNP
7	110174508	rs953727	A	T	100	PASS	AC=1597;AF=0.31889;AN=5008;NS=2504;DP=17830;EAS_AF=0.5357;AMR_AF=0.3977;AFR_AF=0.028;EUR_AF=0.4125;SAS_AF=0.3364;AA=T|||;VT=SNP
7	110174734	rs953728	C	T	100	PASS	AC=1113;AF=0.222244;AN=5008;NS=2504;DP=16442;EAS_AF=0.1429;AMR_AF=0.2536;AFR_AF=0.2262;EUR_AF=0.3151;SAS_AF=0.181;AA=C|||;VT=SNP
7	110174844	rs953729	T	A	100	PASS	AC=1595;AF=0.31849;AN=5008;NS=2504;DP=16951;EAS_AF=0.5357;AMR_AF=0.3963;AFR_AF=0.028;EUR_AF=0.4115;SAS_AF=0.3364;AA=A|||;VT=SNP
7	110175195	rs77702272	C	T	100	PASS	AC=219;AF=0.04373;AN=5008;NS=2504;DP=17844;EAS_AF=0.1071;AMR_AF=0.0173;AFR_AF=0.0189;EUR_AF=0.0199;SAS_AF=0.0552;AA=C|||;VT=SNP
7	110176383	rs10272579	A	G	100	PASS	AC=3964;AF=0.791534;AN=5008;NS=2504;DP=15906;EAS_AF=0.9504;AMR_AF=0.8963;AFR_AF=0.5915;EUR_AF=0.8986;SAS_AF=0.7137;AA=G|||;VT=SNP
7	110177524	rs2940396	A	G	100	PASS	AC=4095;AF=0.817692;AN=5008;NS=2504;DP=19861;EAS_AF=0.9425;AMR_AF=0.902;AFR_AF=0.6936;EUR_AF=0.8986;SAS_AF=0.7137;AA=A|||;VT=SNP
7	110178548	rs10808165	A	C	100	PASS	AC=1589;AF=0.317292;AN=5008;NS=2504;DP=17643;EAS_AF=0.5357;AMR_AF=0.3991;AFR_AF=0.0219;EUR_AF=0.4115;SAS_AF=0.3364;AA=A|||;VT=SNP
7	110178860	rs73717109	C	T	100	PASS	AC=256;AF=0.0511182;AN=5008;NS=2504;DP=17615;EAS_AF=0.0913;AMR_AF=0.0159;AFR_AF=0.0734;EUR_AF=0.0169;SAS_AF=0.0399;AA=C|||;VT=SNP
7	110178950	rs2966422	C	A	100	PASS	AC=4175;AF=0.833666;AN=5008;NS=2504;DP=17150;EAS_AF=0.9504;AMR_AF=0.9063;AFR_AF=0.7458;EUR_AF=0.8986;SAS_AF=0.7137;AA=A|||;VT=SNP
7	110179790	rs55735006	A	G	100	PASS	AC=1177;AF=0.235024;AN=5008;NS=2504;DP=15700;EAS_AF=0.1419;AMR_AF=0.2651;AFR_AF=0.2678;EUR_AF=0.3161;SAS_AF=0.182;AA=A|||;VT=SNP
7	110179847	rs56407337	T	C	100	PASS	AC=836;AF=0.166933;AN=5008;NS=2504;DP=15478;EAS_AF=0.0506;AMR_AF=0.2363;AFR_AF=0.152;EUR_AF=0.2952;SAS_AF=0.1258;AA=T|||;VT=SNP
7	110180131	rs2940384	C	T	100	PASS	AC=4175;AF=0.833666;AN=5008;NS=2504;DP=16353;EAS_AF=0.9504;AMR_AF=0.9063;AFR_AF=0.7458;EUR_AF=0.8986;SAS_AF=0.7137;AA=T|||;VT=SNP
7	110180154	rs10250176	T	C	100	PASS	AC=2370;AF=0.473243;AN=5008;NS=2504;DP=16080;EAS_AF=0.4157;AMR_AF=0.5;AFR_AF=0.5635;EUR_AF=0.4871;SAS_AF=0.3773;AA=T|||;VT=SNP
7	110180703	rs13221425	T	A	100	PASS	AC=1589;AF=0.317292;AN=5008;NS=2504;DP=19880;EAS_AF=0.5298;AMR_AF=0.3963;AFR_AF=0.028;EUR_AF=0.4115;SAS_AF=0.3364;AA=T|||;VT=SNP
7	110181022	rs10238549	C	T	100	PASS	AC=1112;AF=0.222045;AN=5008;NS=2504;DP=19637;EAS_AF=0.1419;AMR_AF=0.255;AFR_AF=0.2254;EUR_AF=0.3151;SAS_AF=0.181;AA=C|||;VT=SNP
7	110181324	rs13237799	G	C	100	PASS	AC=1588;AF=0.317093;AN=5008;NS=2504;DP=20143;EAS_AF=0.5298;AMR_AF=0.3963;AFR_AF=0.0272;EUR_AF=0.4115;SAS_AF=0.3364;AA=G|||;VT=SNP
7	110182414	rs12705709	A	C	100	PASS	AC=2112;AF=0.421725;AN=5008;NS=2504;DP=1975;EAS_AF=0.627;AMR_AF=0.549;AFR_AF=0.0416;EUR_AF=0.6223;SAS_AF=0.4274;AA=A|||;VT=SNP
7	110183622	rs2940385	C	T	100	PASS	AC=3951;AF=0.788938;AN=5008;NS=2504;DP=12475;EAS_AF=0.9385;AMR_AF=0.8746;AFR_AF=0.6747;EUR_AF=0.8588;SAS_AF=0.6564;AA=T|||;VT=SNP
7	110184313	rs12705710	G	T	100	PASS	AC=2104;AF=0.420128;AN=5008;NS=2504;DP=14619;EAS_AF=0.62;AMR_AF=0.5476;AFR_AF=0.0416;EUR_AF=0.6223;SAS_AF=0.4274;AA=G|||;VT=SNP
7	110186587	rs925156	T	C	100	PASS	AC=2111;AF=0.421526;AN=5008;NS=2504;DP=15243;EAS_AF=0.627;AMR_AF=0.5476;AFR_AF=0.0416;EUR_AF=0.6223;SAS_AF=0.4274;AA=T|||;VT=SNP
7	110187191	rs12705711	T	C	100	PASS	AC=2111;AF=0.421526;AN=5008;NS=2504;DP=12471;EAS_AF=0.627;AMR_AF=0.5476;AFR_AF=0.0416;EUR_AF=0.6223;SAS_AF=0.4274;AA=T|||;VT=SNP
7	110188743	rs10249554	C	G	100	PASS	AC=834;AF=0.166534;AN=5008;NS=2504;DP=18434;EAS_AF=0.0496;AMR_AF=0.2363;AFR_AF=0.1513;EUR_AF=0.2952;SAS_AF=0.1258;AA=C|||;VT=SNP
7	110188835	rs1911710	T	A	100	PASS	AC=1652;AF=0.329872;AN=5008;NS=2504;DP=20762;EAS_AF=0.5208;AMR_AF=0.3948;AFR_AF=0.0908;EUR_AF=0.4066;SAS_AF=0.3313;AA=T|||;VT=SNP
7	110189043	rs10265390	T	C	100	PASS	AC=2057;AF=0.410743;AN=5008;NS=2504;DP=18389;EAS_AF=0.2103;AMR_AF=0.3473;AFR_AF=0.5446;EUR_AF=0.4115;SAS_AF=0.4806;AA=C|||;VT=SNP
7	110189156	rs1911711	A	G	100	PASS	AC=1651;AF=0.329673;AN=5008;NS=2504;DP=17605;EAS_AF=0.5208;AMR_AF=0.3948;AFR_AF=0.0908;EUR_AF=0.4046;SAS_AF=0.3323;AA=A|||;VT=SNP
7	110189944	rs2966424	G	A	100	PASS	AC=4045;AF=0.807708;AN=5008;NS=2504;DP=17879;EAS_AF=0.9435;AMR_AF=0.902;AFR_AF=0.6914;EUR_AF=0.9006;SAS_AF=0.6626;AA=A|||;VT=SNP
7	110190318	rs1117030	G	A	100	PASS	AC=1651;AF=0.329673;AN=5008;NS=2504;DP=19484;EAS_AF=0.5198;AMR_AF=0.3948;AFR_AF=0.0908;EUR_AF=0.4066;SAS_AF=0.3313;AA=G|||;VT=SNP
7	110190468	rs1605570	A	C	100	PASS	AC=1066;AF=0.212859;AN=5008;NS=2504;DP=19105;EAS_AF=0.1518;AMR_AF=0.2464;AFR_AF=0.3109;EUR_AF=0.1809;SAS_AF=0.1524;AA=A|||;VT=SNP
7	110190939	rs2136009	C	G	100	PASS	AC=818;AF=0.163339;AN=5008;NS=2504;DP=19955;EAS_AF=0.0496;AMR_AF=0.0922;AFR_AF=0.2375;EUR_AF=0.0974;SAS_AF=0.2986;AA=C|||;VT=SNP
7	110191074	rs73205277	C	T	100	PASS	AC=731;AF=0.145966;AN=5008;NS=2504;DP=16702;EAS_AF=0.1518;AMR_AF=0.2305;AFR_AF=0.0681;EUR_AF=0.1779;SAS_AF=0.1524;AA=C|||;VT=SNP
7	110191820	rs10262019	C	T	100	PASS	AC=1108;AF=0.221246;AN=5008;NS=2504;DP=21102;EAS_AF=0.1399;AMR_AF=0.2536;AFR_AF=0.2247;EUR_AF=0.3151;SAS_AF=0.181;AA=C|||;VT=SNP
7	110192013	rs12537289	C	T	100	PASS	AC=734;AF=0.146565;AN=5008;NS=2504;DP=19802;EAS_AF=0.1528;AMR_AF=0.2305;AFR_AF=0.0688;EUR_AF=0.1779;SAS_AF=0.1534;AA=C|||;VT=SNP
7	110192041	rs74907813	G	A	100	PASS	AC=203;AF=0.0405351;AN=5008;NS=2504;DP=19933;EAS_AF=0.0923;AMR_AF=0.0159;AFR_AF=0.0189;EUR_AF=0.0199;SAS_AF=0.0552;AA=G|||;VT=SNP
7	110192161	rs4727740	T	C	100	PASS	AC=2877;AF=0.574481;AN=5008;NS=2504;DP=20650;EAS_AF=0.6627;AMR_AF=0.6527;AFR_AF=0.4024;EUR_AF=0.7187;SAS_AF=0.5123;AA=T|||;VT=SNP
7	110193158	rs7455199	A	C	100	PASS	AC=1563;AF=0.312101;AN=5008;NS=2504;DP=17062;EAS_AF=0.5308;AMR_AF=0.3818;AFR_AF=0.0234;EUR_AF=0.4056;SAS_AF=0.3313;AA=A|||;VT=SNP
7	110193576	rs12533476	A	C	100	PASS	AC=734;AF=0.146565;AN=5008;NS=2504;DP=17691;EAS_AF=0.1518;AMR_AF=0.2305;AFR_AF=0.0681;EUR_AF=0.1809;SAS_AF=0.1524;AA=A|||;VT=SNP
7	110193894	rs1508186	T	G	100	PASS	AC=452;AF=0.0902556;AN=5008;NS=2504;DP=18351;EAS_AF=0.0476;AMR_AF=0.0663;AFR_AF=0.0098;EUR_AF=0.0944;SAS_AF=0.2556;AA=T|||;VT=SNP
7	110195062	rs144732615	G	A	100	PASS	AC=273;AF=0.0545128;AN=5008;NS=2504;DP=15420;EAS_AF=0.0903;AMR_AF=0.0173;AFR_AF=0.0726;EUR_AF=0.0199;SAS_AF=0.0552;AA=G|||;VT=SNP
7	110195510	rs73717112	T	A	100	PASS	AC=273;AF=0.0545128;AN=5008;NS=2504;DP=15981;EAS_AF=0.0903;AMR_AF=0.0173;AFR_AF=0.0726;EUR_AF=0.0199;SAS_AF=0.0552;AA=T|||;VT=SNP
7	110196228	rs10279292	C	T	100	PASS	AC=1107;AF=0.221046;AN=5008;NS=2504;DP=16664;EAS_AF=0.1409;AMR_AF=0.2536;AFR_AF=0.2247;EUR_AF=0.3131;SAS_AF=0.181;AA=C|||;VT=SNP
7	110196542	rs57880522	A	T	100	PASS	AC=973;AF=0.194289;AN=5008;NS=2504;DP=17851;EAS_AF=0.0496;AMR_AF=0.0937;AFR_AF=0.354;EUR_AF=0.0984;SAS_AF=0.2975;AA=A|||;VT=SNP
7	110196616	rs13247926	C	G	100	PASS	AC=1561;AF=0.311701;AN=5008;NS=2504;DP=17342;EAS_AF=0.5278;AMR_AF=0.3818;AFR_AF=0.0242;EUR_AF=0.4056;SAS_AF=0.3313;AA=C|||;VT=SNP
7	110196895	rs34707319	C	G	100	PASS	AC=734;AF=0.146565;AN=5008;NS=2504;DP=19305;EAS_AF=0.1518;AMR_AF=0.232;AFR_AF=0.0681;EUR_AF=0.1799;SAS_AF=0.1524;AA=C|||;VT=SNP
7	110196988	rs2940390	A	T	100	PASS	AC=4194;AF=0.83746;AN=5008;NS=2504;DP=17787;EAS_AF=0.9504;AMR_AF=0.9092;AFR_AF=0.764;EUR_AF=0.9026;SAS_AF=0.7025;AA=T|||;VT=SNP
7	110197339	rs1508187	T	C	100	PASS	AC=1562;AF=0.311901;AN=5008;NS=2504;DP=16617;EAS_AF=0.5278;AMR_AF=0.3833;AFR_AF=0.0242;EUR_AF=0.4056;SAS_AF=0.3313;AA=T|||;VT=SNP
7	110197362	rs12333992	C	T	100	PASS	AC=955;AF=0.190695;AN=5008;NS=2504;DP=16713;EAS_AF=0.0496;AMR_AF=0.0937;AFR_AF=0.3404;EUR_AF=0.0984;SAS_AF=0.2975;AA=C|||;VT=SNP
7	110197412	rs13231398	G	C	100	PASS	AC=807;AF=0.161142;AN=5008;NS=2504;DP=15952;EAS_AF=0.0565;AMR_AF=0.0908;AFR_AF=0.2254;EUR_AF=0.0974;SAS_AF=0.2975;AA=G|||;VT=SNP
7	110204704	rs6466344	C	G	100	PASS	AC=2893;AF=0.577676;AN=5008;NS=2504;DP=19060;EAS_AF=0.6706;AMR_AF=0.6527;AFR_AF=0.4047;EUR_AF=0.7227;SAS_AF=0.5133;AA=G|||;VT=SNP
7	110205082	rs4146059	C	A	100	PASS	AC=2893;AF=0.577676;AN=5008;NS=2504;DP=21019;EAS_AF=0.6687;AMR_AF=0.6527;AFR_AF=0.4054;EUR_AF=0.7217;SAS_AF=0.5153;AA=A|||;VT=SNP
7	110206036	rs12705712	A	G	100	PASS	AC=1560;AF=0.311502;AN=5008;NS=2504;DP=15192;EAS_AF=0.5278;AMR_AF=0.3818;AFR_AF=0.0234;EUR_AF=0.4046;SAS_AF=0.3323;AA=A|||;VT=SNP
7	110206775	rs2966427	C	G	100	PASS	AC=4178;AF=0.834265;AN=5008;NS=2504;DP=20189;EAS_AF=0.9504;AMR_AF=0.9078;AFR_AF=0.7519;EUR_AF=0.9026;SAS_AF=0.7035;AA=G|||;VT=SNP
7	110208243	rs7800391	C	T	100	PASS	AC=1557;AF=0.310903;AN=5008;NS=2504;DP=18999;EAS_AF=0.5238;AMR_AF=0.3818;AFR_AF=0.0234;EUR_AF=0.4066;SAS_AF=0.3313;AA=C|||;VT=SNP
7	110208557	rs12666715	C	G	100	PASS	AC=1555;AF=0.310503;AN=5008;NS=2504;DP=15530;EAS_AF=0.5228;AMR_AF=0.3818;AFR_AF=0.0234;EUR_AF=0.4056;SAS_AF=0.3313;AA=C|||;VT=SNP
7	110209984	rs1396170	G	C	100	PASS	AC=1557;AF=0.310903;AN=5008;NS=2504;DP=18829;EAS_AF=0.5218;AMR_AF=0.3818;AFR_AF=0.0234;EUR_AF=0.4056;SAS_AF=0.3344;AA=G|||;VT=SNP
7	110210376	rs2396264	T	G	100	PASS	AC=3137;AF=0.626398;AN=5008;NS=2504;DP=16690;EAS_AF=0.7986;AMR_AF=0.6614;AFR_AF=0.4554;EUR_AF=0.7227;SAS_AF=0.5562;AA=G|||;VT=SNP
7	110212457	rs78315179	A	G	100	PASS	AC=1115;AF=0.222644;AN=5008;NS=2504;DP=7867;EAS_AF=0.1478;AMR_AF=0.2536;AFR_AF=0.2254;EUR_AF=0.3121;SAS_AF=0.182;AA=A|||;VT=SNP
7	110212702	rs1396172	G	A	100	PASS	AC=1561;AF=0.311701;AN=5008;NS=2504;DP=14182;EAS_AF=0.5268;AMR_AF=0.3818;AFR_AF=0.0227;EUR_AF=0.4056;SAS_AF=0.3344;AA=G|||;VT=SNP
7	110213167	rs12705714	A	T	100	PASS	AC=1556;AF=0.310703;AN=5008;NS=2504;DP=15864;EAS_AF=0.5208;AMR_AF=0.3818;AFR_AF=0.0227;EUR_AF=0.4056;SAS_AF=0.3354;AA=A|||;VT=SNP
7	110214134	rs13233267	T	C	100	PASS	AC=751;AF=0.14996;AN=5008;NS=2504;DP=17688;EAS_AF=0.1528;AMR_AF=0.2378;AFR_AF=0.0756;EUR_AF=0.1829;SAS_AF=0.1513;AA=T|||;VT=SNP
7	110214921	rs12536009	G	A	100	PASS	AC=1135;AF=0.226637;AN=5008;NS=2504;DP=15277;EAS_AF=0.1458;AMR_AF=0.2536;AFR_AF=0.2398;EUR_AF=0.3131;SAS_AF=0.184;AA=G|||;VT=SNP
7	110215961	rs17395309	G	A	100	PASS	AC=625;AF=0.1248;AN=5008;NS=2504;DP=16738;EAS_AF=0.0565;AMR_AF=0.2176;AFR_AF=0.0227;EUR_AF=0.2664;SAS_AF=0.1217;AA=G|||;VT=SNP
7	110216722	rs1508190	A	T	100	PASS	AC=2018;AF=0.402955;AN=5008;NS=2504;DP=15101;EAS_AF=0.6468;AMR_AF=0.4092;AFR_AF=0.2269;EUR_AF=0.4076;SAS_AF=0.3804;AA=T|||;VT=SNP
7	110219320	rs1632538	C	T	100	PASS	AC=1111;AF=0.221845;AN=5008;NS=2504;DP=17369;EAS_AF=0.1419;AMR_AF=0.2536;AFR_AF=0.2284;EUR_AF=0.3101;SAS_AF=0.182;AA=C|||;VT=SNP
7	110221335	rs73205288	A	C	100	PASS	AC=420;AF=0.0838658;AN=5008;NS=2504;DP=17368;EAS_AF=0.0486;AMR_AF=0.0576;AFR_AF=0.0045;EUR_AF=0.0736;SAS_AF=0.2566;AA=A|||;VT=SNP
7	110221925	rs7783350	G	A	100	PASS	AC=225;AF=0.0449281;AN=5008;NS=2504;DP=13088;EAS_AF=0.0843;AMR_AF=0.0173;AFR_AF=0.0416;EUR_AF=0.0189;SAS_AF=0.0552;AA=G|||;VT=SNP
7	110223215	rs4730442	G	C	100	PASS	AC=2808;AF=0.560703;AN=5008;NS=2504;DP=17164;EAS_AF=0.6488;AMR_AF=0.549;AFR_AF=0.4228;EUR_AF=0.5706;SAS_AF=0.6544;AA=C|||;VT=SNP
7	110223803	rs34319400	T	A	100	PASS	AC=1693;AF=0.338059;AN=5008;NS=2504;DP=14022;EAS_AF=0.5288;AMR_AF=0.4063;AFR_AF=0.1384;EUR_AF=0.3986;SAS_AF=0.3006;AA=T|||;VT=SNP
7	110225112	rs10224815	A	C	100	PASS	AC=2888;AF=0.576677;AN=5008;NS=2504;DP=12087;EAS_AF=0.3621;AMR_AF=0.5648;AFR_AF=0.6884;EUR_AF=0.5924;SAS_AF=0.6391;AA=C|||;VT=SNP
7	110225793	rs1723746	C	T	100	PASS	AC=1515;AF=0.302516;AN=5008;NS=2504;DP=15663;EAS_AF=0.2292;AMR_AF=0.4207;AFR_AF=0.2148;EUR_AF=0.4304;SAS_AF=0.2812;AA=C|||;VT=SNP
7	110225844	rs10499990	G	A	100	PASS	AC=769;AF=0.153554;AN=5008;NS=2504;DP=16487;EAS_AF=0.0357;AMR_AF=0.1182;AFR_AF=0.1498;EUR_AF=0.1561;SAS_AF=0.3027;AA=G|||;VT=SNP
7	110227640	rs10273508	A	T	100	PASS	AC=835;AF=0.166733;AN=5008;NS=2504;DP=18667;EAS_AF=0.0427;AMR_AF=0.1239;AFR_AF=0.1831;EUR_AF=0.165;SAS_AF=0.3047;AA=A|||;VT=SNP
7	110227761	rs1734236	T	C	100	PASS	AC=2904;AF=0.579872;AN=5008;NS=2504;DP=19034;EAS_AF=0.3512;AMR_AF=0.5692;AFR_AF=0.7065;EUR_AF=0.5954;SAS_AF=0.636;AA=C|||;VT=SNP
7	110229058	rs6958911	C	G	100	PASS	AC=1547;AF=0.308906;AN=5008;NS=2504;DP=18258;EAS_AF=0.5327;AMR_AF=0.4063;AFR_AF=0.0204;EUR_AF=0.4016;SAS_AF=0.3037;AA=C|||;VT=SNP
7	110229363	rs10252304	G	T	100	PASS	AC=784;AF=0.15655;AN=5008;NS=2504;DP=18334;EAS_AF=0.0347;AMR_AF=0.1167;AFR_AF=0.1505;EUR_AF=0.167;SAS_AF=0.3078;AA=G|||;VT=SNP
7	110229636	rs73205295	A	T	100	PASS	AC=488;AF=0.0974441;AN=5008;NS=2504;DP=16706;EAS_AF=0.0337;AMR_AF=0.085;AFR_AF=0.0144;EUR_AF=0.1163;SAS_AF=0.2648;AA=A|||;VT=SNP
7	110232564	rs1917717	G	A	100	PASS	AC=1324;AF=0.264377;AN=5008;NS=2504;DP=19360;EAS_AF=0.4454;AMR_AF=0.3746;AFR_AF=0.0166;EUR_AF=0.3519;SAS_AF=0.2444;AA=G|||;VT=SNP
7	110233021	rs10281067	T	C	100	PASS	AC=793;AF=0.158347;AN=5008;NS=2504;DP=15894;EAS_AF=0.0347;AMR_AF=0.1167;AFR_AF=0.1513;EUR_AF=0.169;SAS_AF=0.3139;AA=T|||;VT=SNP
7	110233302	rs10268901	G	A	100	PASS	AC=789;AF=0.157548;AN=5008;NS=2504;DP=15726;EAS_AF=0.0347;AMR_AF=0.1167;AFR_AF=0.1505;EUR_AF=0.168;SAS_AF=0.3119;AA=G|||;VT=SNP
7	110233943	rs1723745	A	G	100	PASS	AC=1539;AF=0.307308;AN=5008;NS=2504;DP=19407;EAS_AF=0.2381;AMR_AF=0.4294;AFR_AF=0.2133;EUR_AF=0.4364;SAS_AF=0.2863;AA=A|||;VT=SNP
7	110234895	rs10273667	C	T	100	PASS	AC=790;AF=0.157748;AN=5008;NS=2504;DP=13707;EAS_AF=0.0427;AMR_AF=0.1167;AFR_AF=0.1498;EUR_AF=0.166;SAS_AF=0.3078;AA=C|||;VT=SNP
7	110236196	rs1723744	T	C	100	PASS	AC=2497;AF=0.498602;AN=5008;NS=2504;DP=21061;EAS_AF=0.2718;AMR_AF=0.5504;AFR_AF=0.4955;EUR_AF=0.6034;SAS_AF=0.592;AA=C|||;VT=SNP
7	110236218	rs1734235	C	A	100	PASS	AC=2503;AF=0.4998;AN=5008;NS=2504;DP=21086;EAS_AF=0.2738;AMR_AF=0.5504;AFR_AF=0.4955;EUR_AF=0.6054;SAS_AF=0.5941;AA=c|||;VT=SNP
7	110236649	rs1404918	A	G	100	PASS	AC=2752;AF=0.549521;AN=5008;NS=2504;DP=15068;EAS_AF=0.3631;AMR_AF=0.5663;AFR_AF=0.5673;EUR_AF=0.6083;SAS_AF=0.6452;AA=G|||;VT=SNP
7	110236681	rs1404917	A	G	100	PASS	AC=940;AF=0.1877;AN=5008;NS=2504;DP=15291;EAS_AF=0.0417;AMR_AF=0.1239;AFR_AF=0.2595;EUR_AF=0.161;SAS_AF=0.3139;AA=A|||;VT=SNP
7	110237043	rs1723743	A	G	100	PASS	AC=1504;AF=0.300319;AN=5008;NS=2504;DP=15798;EAS_AF=0.2381;AMR_AF=0.4265;AFR_AF=0.1831;EUR_AF=0.4443;SAS_AF=0.2853;AA=A|||;VT=SNP
7	110237048	rs1723742	A	C	100	PASS	AC=1882;AF=0.375799;AN=5008;NS=2504;DP=15821;EAS_AF=0.3284;AMR_AF=0.4467;AFR_AF=0.3457;EUR_AF=0.4503;SAS_AF=0.3384;AA=A|||;VT=SNP
7	110237982	rs73205296	C	T	100	PASS	AC=493;AF=0.0984425;AN=5008;NS=2504;DP=15573;EAS_AF=0.0357;AMR_AF=0.085;AFR_AF=0.0144;EUR_AF=0.1173;SAS_AF=0.2669;AA=C|||;VT=SNP
7	110238652	rs1525666	C	T	100	PASS	AC=1486;AF=0.296725;AN=5008;NS=2504;DP=19437;EAS_AF=0.2292;AMR_AF=0.4265;AFR_AF=0.1831;EUR_AF=0.4433;SAS_AF=0.2771;AA=C|||;VT=SNP
7	110238867	rs1723741	A	T	100	PASS	AC=1498;AF=0.299121;AN=5008;NS=2504;DP=18052;EAS_AF=0.2321;AMR_AF=0.4337;AFR_AF=0.1793;EUR_AF=0.4463;SAS_AF=0.2832;AA=A|||;VT=SNP
7	110240470	rs7789139	C	T	100	PASS	AC=787;AF=0.157149;AN=5008;NS=2504;DP=17455;EAS_AF=0.0347;AMR_AF=0.1167;AFR_AF=0.1422;EUR_AF=0.16;SAS_AF=0.3292;AA=C|||;VT=SNP
7	110243809	rs1734232	T	C	100	PASS	AC=3008;AF=0.600639;AN=5008;NS=2504;DP=16984;EAS_AF=0.2867;AMR_AF=0.5836;AFR_AF=0.8124;EUR_AF=0.6083;SAS_AF=0.6421;AA=C|||;VT=SNP
7	110244688	rs73205297	C	T	100	PASS	AC=579;AF=0.115615;AN=5008;NS=2504;DP=14670;EAS_AF=0.0347;AMR_AF=0.0994;AFR_AF=0.0174;EUR_AF=0.1551;SAS_AF=0.3027;AA=C|||;VT=SNP
7	110245369	rs1723740	C	G	100	PASS	AC=3033;AF=0.605631;AN=5008;NS=2504;DP=18280;EAS_AF=0.2897;AMR_AF=0.585;AFR_AF=0.8328;EUR_AF=0.6074;SAS_AF=0.637;AA=G|||;VT=SNP
7	110245945	rs10238657	G	C	100	PASS	AC=817;AF=0.163139;AN=5008;NS=2504;DP=16652;EAS_AF=0.0367;AMR_AF=0.121;AFR_AF=0.1604;EUR_AF=0.168;SAS_AF=0.3221;AA=G|||;VT=SNP
7	110246195	rs6946221	G	T	100	PASS	AC=1599;AF=0.319289;AN=5008;NS=2504;DP=17513;EAS_AF=0.5774;AMR_AF=0.402;AFR_AF=0.0219;EUR_AF=0.3946;SAS_AF=0.319;AA=G|||;VT=SNP
7	110246294	rs1723739	T	C	100	PASS	AC=1480;AF=0.295527;AN=5008;NS=2504;DP=16495;EAS_AF=0.2381;AMR_AF=0.4236;AFR_AF=0.1785;EUR_AF=0.4324;SAS_AF=0.2812;AA=T|||;VT=SNP
7	110248770	rs138702212	C	T	100	PASS	AC=88;AF=0.0175719;AN=5008;NS=2504;DP=15158;EAS_AF=0.0129;AMR_AF=0.0072;AFR_AF=0.0189;EUR_AF=0.0109;SAS_AF=0.0348;AA=C|||;VT=SNP
7	110249513	rs1734227	T	C	100	PASS	AC=1980;AF=0.395367;AN=5008;NS=2504;DP=17080;EAS_AF=0.253;AMR_AF=0.4597;AFR_AF=0.4924;EUR_AF=0.4423;SAS_AF=0.317;AA=C|||;VT=SNP
7	110251421	rs76605014	A	G	100	PASS	AC=197;AF=0.0393371;AN=5008;NS=2504;DP=19706;EAS_AF=0.0129;AMR_AF=0.0231;AFR_AF=0.0923;EUR_AF=0.0119;SAS_AF=0.0348;AA=A|||;VT=SNP
7	110252960	rs10245866	G	A	100	PASS	AC=820;AF=0.163738;AN=5008;NS=2504;DP=17821;EAS_AF=0.0367;AMR_AF=0.121;AFR_AF=0.1611;EUR_AF=0.168;SAS_AF=0.3241;AA=G|||;VT=SNP
7	110256533	rs12155401	T	C	100	PASS	AC=1642;AF=0.327875;AN=5008;NS=2504;DP=18369;EAS_AF=0.6091;AMR_AF=0.4035;AFR_AF=0.0219;EUR_AF=0.4026;SAS_AF=0.3211;AA=T|||;VT=SNP
7	110257825	rs1734228	C	A	100	PASS	AC=2878;AF=0.574681;AN=5008;NS=2504;DP=16704;EAS_AF=0.2629;AMR_AF=0.572;AFR_AF=0.7534;EUR_AF=0.5964;SAS_AF=0.6339;AA=A|||;VT=SNP
7	110258548	rs73205301	T	C	100	PASS	AC=505;AF=0.100839;AN=5008;NS=2504;DP=17759;EAS_AF=0.0278;AMR_AF=0.0778;AFR_AF=0.0212;EUR_AF=0.1183;SAS_AF=0.2822;AA=T|||;VT=SNP
7	110259545	rs7795956	A	T	100	PASS	AC=871;AF=0.173922;AN=5008;NS=2504;DP=17361;EAS_AF=0.0397;AMR_AF=0.1239;AFR_AF=0.2156;EUR_AF=0.162;SAS_AF=0.3037;AA=A|||;VT=SNP
7	110260524	rs4730443	G	A	100	PASS	AC=1493;AF=0.298123;AN=5008;NS=2504;DP=19656;EAS_AF=0.4861;AMR_AF=0.3833;AFR_AF=0.0182;EUR_AF=0.3936;SAS_AF=0.3241;AA=G|||;VT=SNP
7	110260845	rs1734229	G	C	100	PASS	AC=1630;AF=0.325479;AN=5008;NS=2504;DP=18246;EAS_AF=0.3462;AMR_AF=0.4452;AFR_AF=0.1831;EUR_AF=0.4404;SAS_AF=0.2935;AA=G|||;VT=SNP
7	110261886	rs1404916	A	G	100	PASS	AC=1578;AF=0.315096;AN=5008;NS=2504;DP=19472;EAS_AF=0.2937;AMR_AF=0.4452;AFR_AF=0.1823;EUR_AF=0.4404;SAS_AF=0.2955;AA=A|||;VT=SNP
7	110262147	rs1621842	G	T	100	PASS	AC=1562;AF=0.311901;AN=5008;NS=2504;DP=18483;EAS_AF=0.2927;AMR_AF=0.4409;AFR_AF=0.18;EUR_AF=0.4354;SAS_AF=0.2914;AA=G|||;VT=SNP
7	110263133	rs689501	A	C	100	PASS	AC=913;AF=0.182308;AN=5008;NS=2504;DP=22376;EAS_AF=0.0397;AMR_AF=0.1182;AFR_AF=0.2496;EUR_AF=0.161;SAS_AF=0.3057;AA=A|||;VT=SNP
7	110263908	rs77032931	T	A	100	PASS	AC=81;AF=0.0161741;AN=5008;NS=2504;DP=16826;EAS_AF=0.003;AMR_AF=0.0346;AFR_AF=0.0008;EUR_AF=0.0258;SAS_AF=0.0276;AA=T|||;VT=SNP
7	110264234	rs12668315	A	G	100	PASS	AC=817;AF=0.163139;AN=5008;NS=2504;DP=18266;EAS_AF=0.0317;AMR_AF=0.1167;AFR_AF=0.1808;EUR_AF=0.161;SAS_AF=0.3098;AA=A|||;VT=SNP
7	110264701	rs1723738	G	A	100	PASS	AC=1552;AF=0.309904;AN=5008;NS=2504;DP=13323;EAS_AF=0.2867;AMR_AF=0.4409;AFR_AF=0.18;EUR_AF=0.4354;SAS_AF=0.2873;AA=G|||;VT=SNP
7	110264922	rs1525665	T	A	100	PASS	AC=1571;AF=0.313698;AN=5008;NS=2504;DP=15708;EAS_AF=0.5496;AMR_AF=0.3876;AFR_AF=0.0204;EUR_AF=0.3966;SAS_AF=0.3292;AA=T|||;VT=SNP
7	110265015	rs1723737	G	A	100	PASS	AC=1556;AF=0.310703;AN=5008;NS=2504;DP=15279;EAS_AF=0.2857;AMR_AF=0.4409;AFR_AF=0.1808;EUR_AF=0.4354;SAS_AF=0.2914;AA=G|||;VT=SNP
7	110267021	rs12533170	T	C	100	PASS	AC=2514;AF=0.501997;AN=5008;NS=2504;DP=18619;EAS_AF=0.8879;AMR_AF=0.572;AFR_AF=0.1762;EUR_AF=0.4881;SAS_AF=0.5092;AA=T|||;VT=SNP
7	110268453	rs1525663	C	G	100	PASS	AC=826;AF=0.164936;AN=5008;NS=2504;DP=16230;EAS_AF=0.0317;AMR_AF=0.1196;AFR_AF=0.1861;EUR_AF=0.161;SAS_AF=0.3098;AA=C|||;VT=SNP
7	110269149	rs10225176	T	C	100	PASS	AC=837;AF=0.167133;AN=5008;NS=2504;DP=20786;EAS_AF=0.0397;AMR_AF=0.1196;AFR_AF=0.1868;EUR_AF=0.161;SAS_AF=0.3119;AA=T|||;VT=SNP
7	110269452	rs13238063	G	A	100	PASS	AC=2514;AF=0.501997;AN=5008;NS=2504;DP=18991;EAS_AF=0.8879;AMR_AF=0.5749;AFR_AF=0.1778;EUR_AF=0.4911;SAS_AF=0.502;AA=G|||;VT=SNP
7	110271983	rs11773457	C	T	100	PASS	AC=568;AF=0.113419;AN=5008;NS=2504;DP=15022;EAS_AF=0.2192;AMR_AF=0.1729;AFR_AF=0.0023;EUR_AF=0.0915;SAS_AF=0.135;AA=C|||;VT=SNP
7	110272028	rs73207008	C	T	100	PASS	AC=577;AF=0.115216;AN=5008;NS=2504;DP=15857;EAS_AF=0.0317;AMR_AF=0.0994;AFR_AF=0.0363;EUR_AF=0.1511;SAS_AF=0.2822;AA=C|||;VT=SNP
7	110272427	rs1404915	C	A	100	PASS	AC=2479;AF=0.495008;AN=5008;NS=2504;DP=17175;EAS_AF=0.1121;AMR_AF=0.4251;AFR_AF=0.82;EUR_AF=0.5089;SAS_AF=0.4857;AA=A|||;VT=SNP
7	110272870	rs9969261	A	G	100	PASS	AC=815;AF=0.16274;AN=5008;NS=2504;DP=19047;EAS_AF=0.0397;AMR_AF=0.1196;AFR_AF=0.1762;EUR_AF=0.159;SAS_AF=0.3057;AA=A|||;VT=SNP
7	110273783	rs1734230	C	T	100	PASS	AC=991;AF=0.197883;AN=5008;NS=2504;DP=14888;EAS_AF=0.0685;AMR_AF=0.2738;AFR_AF=0.1747;EUR_AF=0.3499;SAS_AF=0.1524;AA=C|||;VT=SNP
7	110273944	rs2707732	A	T	100	PASS	AC=2398;AF=0.478834;AN=5008;NS=2504;DP=11125;EAS_AF=0.1121;AMR_AF=0.428;AFR_AF=0.7587;EUR_AF=0.5139;SAS_AF=0.4785;AA=T|||;VT=SNP
7	110274567	rs1734234	A	G	100	PASS	AC=2487;AF=0.496605;AN=5008;NS=2504;DP=18827;EAS_AF=0.1121;AMR_AF=0.4308;AFR_AF=0.823;EUR_AF=0.5129;SAS_AF=0.4816;AA=G|||;VT=SNP
7	110274772	rs1612957	C	T	100	PASS	AC=2388;AF=0.476837;AN=5008;NS=2504;DP=18125;EAS_AF=0.1121;AMR_AF=0.4222;AFR_AF=0.7564;EUR_AF=0.507;SAS_AF=0.4826;AA=T|||;VT=SNP
7	110275679	rs5002187	A	G	100	PASS	AC=583;AF=0.116414;AN=5008;NS=2504;DP=15907;EAS_AF=0.0308;AMR_AF=0.0994;AFR_AF=0.0356;EUR_AF=0.1531;SAS_AF=0.2883;AA=A|||;VT=SNP
7	110276101	rs1723736	T	A	100	PASS	AC=972;AF=0.194089;AN=5008;NS=2504;DP=18142;EAS_AF=0.0605;AMR_AF=0.2738;AFR_AF=0.174;EUR_AF=0.3419;SAS_AF=0.1503;AA=T|||;VT=SNP
7	110276449	rs1404927	G	A	100	PASS	AC=957;AF=0.191094;AN=5008;NS=2504;DP=19119;EAS_AF=0.0615;AMR_AF=0.268;AFR_AF=0.1679;EUR_AF=0.339;SAS_AF=0.1493;AA=G|||;VT=SNP
7	110277046	rs6950931	C	A	100	PASS	AC=566;AF=0.113019;AN=5008;NS=2504;DP=18132;EAS_AF=0.0228;AMR_AF=0.0504;AFR_AF=0.2806;EUR_AF=0.0497;SAS_AF=0.089;AA=A|||;VT=SNP
7	110277099	rs59417384	T	A	100	PASS	AC=454;AF=0.090655;AN=5008;NS=2504;DP=18390;EAS_AF=0.0298;AMR_AF=0.0461;AFR_AF=0.0477;EUR_AF=0.1004;SAS_AF=0.2331;AA=T|||;VT=SNP
7	110277170	rs1357974	G	A	100	PASS	AC=1148;AF=0.229233;AN=5008;NS=2504;DP=18125;EAS_AF=0.1101;AMR_AF=0.3098;AFR_AF=0.2088;EUR_AF=0.33;SAS_AF=0.2188;AA=G|||;VT=SNP
7	110277290	rs11977624	A	G	100	PASS	AC=579;AF=0.115615;AN=5008;NS=2504;DP=18828;EAS_AF=0.0298;AMR_AF=0.0418;AFR_AF=0.1641;EUR_AF=0.0716;SAS_AF=0.2362;AA=A|||;VT=SNP
7	110278031	rs10155808	G	A	100	PASS	AC=1242;AF=0.248003;AN=5008;NS=2504;DP=15957;EAS_AF=0.0843;AMR_AF=0.0821;AFR_AF=0.6899;EUR_AF=0.0527;SAS_AF=0.138;AA=A|||;VT=SNP
7	110279002	rs34456363	C	T	100	PASS	AC=2267;AF=0.452676;AN=5008;NS=2504;DP=18730;EAS_AF=0.8165;AMR_AF=0.5965;AFR_AF=0.0643;EUR_AF=0.503;SAS_AF=0.4489;AA=T|||;VT=SNP
7	110279047	rs13239945	T	C	100	PASS	AC=2271;AF=0.453474;AN=5008;NS=2504;DP=18224;EAS_AF=0.8165;AMR_AF=0.5965;AFR_AF=0.0651;EUR_AF=0.506;SAS_AF=0.4489;AA=C|||;VT=SNP
7	110279304	rs12667126	C	G	100	PASS	AC=354;AF=0.0706869;AN=5008;NS=2504;DP=14820;EAS_AF=0.0288;AMR_AF=0.0245;AFR_AF=0.003;EUR_AF=0.0636;SAS_AF=0.2454;AA=C|||;VT=SNP
7	110279397	rs12671482	A	G	100	PASS	AC=466;AF=0.0930511;AN=5008;NS=2504;DP=15833;EAS_AF=0.0288;AMR_AF=0.0519;AFR_AF=0.0348;EUR_AF=0.1064;SAS_AF=0.2536;AA=A|||;VT=SNP
7	110279949	rs6466345	A	G	100	PASS	AC=3292;AF=0.657348;AN=5008;NS=2504;DP=19469;EAS_AF=0.8482;AMR_AF=0.6729;AFR_AF=0.6309;EUR_AF=0.5646;SAS_AF=0.5808;AA=a|||;VT=SNP
7	110280619	rs73433259	G	A	100	PASS	AC=543;AF=0.108427;AN=5008;NS=2504;DP=16791;EAS_AF=0.0258;AMR_AF=0.0519;AFR_AF=0.0923;EUR_AF=0.1103;SAS_AF=0.2536;AA=A|||;VT=SNP
7	110280815	rs61704521	T	C	100	PASS	AC=266;AF=0.053115;AN=5008;NS=2504;DP=17387;EAS_AF=0.0198;AMR_AF=0.0187;AFR_AF=0.1165;EUR_AF=0.0109;SAS_AF=0.0695;AA=T|||;VT=SNP
7	110281317	rs11978281	T	C	100	PASS	AC=2334;AF=0.466054;AN=5008;NS=2504;DP=13864;EAS_AF=0.8204;AMR_AF=0.6066;AFR_AF=0.0938;EUR_AF=0.5109;SAS_AF=0.4581;AA=T|||;VT=SNP
7	110281461	rs10240725	C	G	100	PASS	AC=4045;AF=0.807708;AN=5008;NS=2504;DP=9839;EAS_AF=0.9355;AMR_AF=0.7406;AFR_AF=0.8064;EUR_AF=0.6769;SAS_AF=0.8599;AA=G|||;VT=SNP
7	110282027	rs6949507	G	A	100	PASS	AC=3985;AF=0.795727;AN=5008;NS=2504;DP=19602;EAS_AF=0.9236;AMR_AF=0.7363;AFR_AF=0.7882;EUR_AF=0.6581;SAS_AF=0.8579;AA=G|||;VT=SNP
7	110282686	rs12705715	A	G	100	PASS	AC=2437;AF=0.486621;AN=5008;NS=2504;DP=15304;EAS_AF=0.8284;AMR_AF=0.621;AFR_AF=0.143;EUR_AF=0.5209;SAS_AF=0.4683;AA=A|||;VT=SNP
7	110282934	rs1723750	G	A	100	PASS	AC=850;AF=0.169728;AN=5008;NS=2504;DP=15625;EAS_AF=0.0625;AMR_AF=0.2507;AFR_AF=0.1165;EUR_AF=0.3231;SAS_AF=0.137;AA=G|||;VT=SNP
7	110283048	rs10245868	G	A	100	PASS	AC=3392;AF=0.677316;AN=5008;NS=2504;DP=18691;EAS_AF=0.871;AMR_AF=0.6816;AFR_AF=0.7027;EUR_AF=0.5666;SAS_AF=0.5542;AA=g|||;VT=SNP
7	110283259	rs1734239	T	C	100	PASS	AC=1332;AF=0.265974;AN=5008;NS=2504;DP=16957;EAS_AF=0.1012;AMR_AF=0.2147;AFR_AF=0.2201;EUR_AF=0.4344;SAS_AF=0.3609;AA=T|||;VT=SNP
7	110283269	rs1723749	C	T	100	PASS	AC=1298;AF=0.259185;AN=5008;NS=2504;DP=16712;EAS_AF=0.0873;AMR_AF=0.2104;AFR_AF=0.2171;EUR_AF=0.4225;SAS_AF=0.3599;AA=T|||;VT=SNP
7	110283903	rs1734240	T	C	100	PASS	AC=4244;AF=0.847444;AN=5008;NS=2504;DP=17805;EAS_AF=0.9365;AMR_AF=0.9323;AFR_AF=0.8162;EUR_AF=0.8907;SAS_AF=0.6933;AA=T|||;VT=SNP
7	110283928	rs1734241	T	C	100	PASS	AC=4217;AF=0.842053;AN=5008;NS=2504;DP=17372;EAS_AF=0.9365;AMR_AF=0.9308;AFR_AF=0.7965;EUR_AF=0.8907;SAS_AF=0.6933;AA=T|||;VT=SNP
7	110284006	rs1723748	C	T	100	PASS	AC=828;AF=0.165335;AN=5008;NS=2504;DP=16669;EAS_AF=0.0625;AMR_AF=0.1614;AFR_AF=0.1732;EUR_AF=0.3171;SAS_AF=0.1074;AA=C|||;VT=SNP
7	110284071	rs12535109	C	G	100	PASS	AC=2412;AF=0.481629;AN=5008;NS=2504;DP=16732;EAS_AF=0.8036;AMR_AF=0.6239;AFR_AF=0.0908;EUR_AF=0.5567;SAS_AF=0.5;AA=C|||;VT=SNP
7	110284289	rs1404920	C	T	100	PASS	AC=4164;AF=0.83147;AN=5008;NS=2504;DP=16779;EAS_AF=0.9335;AMR_AF=0.9265;AFR_AF=0.7761;EUR_AF=0.8847;SAS_AF=0.6789;AA=T|||;VT=SNP
7	110285468	rs1464894	T	C	100	PASS	AC=969;AF=0.19349;AN=5008;NS=2504;DP=18548;EAS_AF=0.0625;AMR_AF=0.2925;AFR_AF=0.1354;EUR_AF=0.3698;SAS_AF=0.1554;AA=T|||;VT=SNP
7	110285470	rs76999921	A	C	100	PASS	AC=473;AF=0.0944489;AN=5008;NS=2504;DP=18351;EAS_AF=0.0278;AMR_AF=0.0519;AFR_AF=0.025;EUR_AF=0.1133;SAS_AF=0.2679;AA=A|||;VT=SNP
7	110287705	rs11975572	G	A	100	PASS	AC=805;AF=0.160743;AN=5008;NS=2504;DP=19411;EAS_AF=0.0625;AMR_AF=0.1945;AFR_AF=0.1127;EUR_AF=0.3429;SAS_AF=0.1155;AA=G|||;VT=SNP
7	110287816	rs79191194	T	G	100	PASS	AC=477;AF=0.0952476;AN=5008;NS=2504;DP=19239;EAS_AF=0.0278;AMR_AF=0.0519;AFR_AF=0.0234;EUR_AF=0.1123;SAS_AF=0.2751;AA=T|||;VT=SNP
7	110288207	rs11979248	T	C	100	PASS	AC=958;AF=0.191294;AN=5008;NS=2504;DP=17028;EAS_AF=0.0645;AMR_AF=0.2925;AFR_AF=0.1331;EUR_AF=0.3658;SAS_AF=0.1493;AA=T|||;VT=SNP
7	110292046	rs1404928	C	T	100	PASS	AC=1212;AF=0.242013;AN=5008;NS=2504;DP=14543;EAS_AF=0.0784;AMR_AF=0.1009;AFR_AF=0.4955;EUR_AF=0.1223;SAS_AF=0.2914;AA=T|||;VT=SNP
7	110293540	rs78809303	T	C	100	PASS	AC=554;AF=0.110623;AN=5008;NS=2504;DP=14675;EAS_AF=0.0268;AMR_AF=0.0634;AFR_AF=0.084;EUR_AF=0.1133;SAS_AF=0.2638;AA=T|||;VT=SNP
7	110294174	rs13236036	G	A	100	PASS	AC=850;AF=0.169728;AN=5008;NS=2504;DP=15356;EAS_AF=0.0764;AMR_AF=0.2003;AFR_AF=0.1233;EUR_AF=0.3509;SAS_AF=0.1207;AA=G|||;VT=SNP
7	110294203	rs13236133	G	T	100	PASS	AC=855;AF=0.170727;AN=5008;NS=2504;DP=15270;EAS_AF=0.0764;AMR_AF=0.2003;AFR_AF=0.1225;EUR_AF=0.3569;SAS_AF=0.1207;AA=G|||;VT=SNP
7	110294611	rs79921063	A	T	100	PASS	AC=448;AF=0.0894569;AN=5008;NS=2504;DP=19511;EAS_AF=0.0238;AMR_AF=0.0461;AFR_AF=0.0234;EUR_AF=0.1054;SAS_AF=0.2607;AA=A|||;VT=SNP
7	110294885	rs73207021	G	A	100	PASS	AC=157;AF=0.0313498;AN=5008;NS=2504;DP=16728;EAS_AF=0.0496;AMR_AF=0.0216;AFR_AF=0.0166;EUR_AF=0.0199;SAS_AF=0.0511;AA=G|||;VT=SNP
7	110295142	rs10230353	T	C	100	PASS	AC=1727;AF=0.344848;AN=5008;NS=2504;DP=12854;EAS_AF=0.1607;AMR_AF=0.3429;AFR_AF=0.5877;EUR_AF=0.3459;SAS_AF=0.2065;AA=C|||;VT=SNP
7	110295279	rs12539333	C	T	100	PASS	AC=1657;AF=0.330871;AN=5008;NS=2504;DP=14015;EAS_AF=0.1627;AMR_AF=0.2507;AFR_AF=0.5946;EUR_AF=0.3439;SAS_AF=0.1912;AA=T|||;VT=SNP
7	110295338	rs12705716	C	A	100	PASS	AC=1680;AF=0.335463;AN=5008;NS=2504;DP=11874;EAS_AF=0.1488;AMR_AF=0.3487;AFR_AF=0.5598;EUR_AF=0.3469;SAS_AF=0.2035;AA=C|||;VT=SNP
7	110296251	rs6958540	C	G	100	PASS	AC=1515;AF=0.302516;AN=5008;NS=2504;DP=20566;EAS_AF=0.1488;AMR_AF=0.2478;AFR_AF=0.5151;EUR_AF=0.34;SAS_AF=0.1738;AA=C|||;VT=SNP
7	110297055	rs10252331	A	G	100	PASS	AC=2617;AF=0.522564;AN=5008;NS=2504;DP=20763;EAS_AF=0.245;AMR_AF=0.4568;AFR_AF=0.7693;EUR_AF=0.496;SAS_AF=0.5491;AA=G|||;VT=SNP
7	110297327	rs12532288	A	T	100	PASS	AC=1301;AF=0.259784;AN=5008;NS=2504;DP=18651;EAS_AF=0.1488;AMR_AF=0.2291;AFR_AF=0.3752;EUR_AF=0.3419;SAS_AF=0.1554;AA=A|||;VT=SNP
7	110299214	rs4358726	C	T	100	PASS	AC=641;AF=0.127995;AN=5008;NS=2504;DP=22227;EAS_AF=0.0883;AMR_AF=0.0893;AFR_AF=0.0507;EUR_AF=0.1302;SAS_AF=0.2986;AA=C|||;VT=SNP
7	110299492	rs6466348	C	T	100	PASS	AC=1283;AF=0.25619;AN=5008;NS=2504;DP=17943;EAS_AF=0.1349;AMR_AF=0.2305;AFR_AF=0.3714;EUR_AF=0.3429;SAS_AF=0.1544;AA=C|||;VT=SNP
7	110300225	rs79397766	G	A	100	PASS	AC=637;AF=0.127196;AN=5008;NS=2504;DP=19991;EAS_AF=0.0883;AMR_AF=0.0893;AFR_AF=0.0507;EUR_AF=0.1302;SAS_AF=0.2945;AA=G|||;VT=SNP
7	110300501	rs112014954	C	T	100	PASS	AC=644;AF=0.128594;AN=5008;NS=2504;DP=18719;EAS_AF=0.0883;AMR_AF=0.0908;AFR_AF=0.0514;EUR_AF=0.1302;SAS_AF=0.2996;AA=c|||;VT=SNP
7	110300767	rs77937883	C	G	100	PASS	AC=648;AF=0.129393;AN=5008;NS=2504;DP=20048;EAS_AF=0.0883;AMR_AF=0.0893;AFR_AF=0.0507;EUR_AF=0.1302;SAS_AF=0.3057;AA=C|||;VT=SNP
7	110300943	rs2001465	G	A	100	PASS	AC=1241;AF=0.247804;AN=5008;NS=2504;DP=20461;EAS_AF=0.1349;AMR_AF=0.219;AFR_AF=0.3525;EUR_AF=0.335;SAS_AF=0.1534;AA=G|||;VT=SNP
7	110301346	rs869100	T	G	100	PASS	AC=1581;AF=0.315695;AN=5008;NS=2504;DP=19436;EAS_AF=0.1349;AMR_AF=0.3314;AFR_AF=0.5076;EUR_AF=0.3449;SAS_AF=0.2014;AA=T|||;VT=SNP
7	110301592	rs872492	G	A	100	PASS	AC=1486;AF=0.296725;AN=5008;NS=2504;DP=17170;EAS_AF=0.1349;AMR_AF=0.2334;AFR_AF=0.5189;EUR_AF=0.336;SAS_AF=0.1677;AA=A|||;VT=SNP
7	110302374	rs7781941	T	C	100	PASS	AC=1549;AF=0.309305;AN=5008;NS=2504;DP=18897;EAS_AF=0.1349;AMR_AF=0.2392;AFR_AF=0.5598;EUR_AF=0.34;SAS_AF=0.1687;AA=C|||;VT=SNP
7	110302695	rs1525677	T	C	100	PASS	AC=1505;AF=0.300519;AN=5008;NS=2504;DP=18393;EAS_AF=0.1349;AMR_AF=0.2406;AFR_AF=0.528;EUR_AF=0.337;SAS_AF=0.1687;AA=C|||;VT=SNP
7	110302792	rs1525676	C	T	100	PASS	AC=1463;AF=0.292133;AN=5008;NS=2504;DP=18661;EAS_AF=0.1349;AMR_AF=0.2334;AFR_AF=0.5015;EUR_AF=0.336;SAS_AF=0.1677;AA=C|||;VT=SNP
7	110302846	rs1525675	T	C	100	PASS	AC=1495;AF=0.298522;AN=5008;NS=2504;DP=18813;EAS_AF=0.1349;AMR_AF=0.245;AFR_AF=0.5129;EUR_AF=0.3439;SAS_AF=0.1687;AA=T|||;VT=SNP
7	110303527	rs1044729	T	C	100	PASS	AC=1728;AF=0.345048;AN=5008;NS=2504;DP=16242;EAS_AF=0.1429;AMR_AF=0.2608;AFR_AF=0.6452;EUR_AF=0.3519;SAS_AF=0.2004;AA=C|||;VT=SNP
7	110304526	rs10262834	A	C	100	PASS	AC=4606;AF=0.919728;AN=5008;NS=2504;DP=16565;EAS_AF=0.9524;AMR_AF=0.9712;AFR_AF=0.7973;EUR_AF=0.9811;SAS_AF=0.9519;AA=C|||;VT=SNP
7	110305167	rs73207023	G	A	100	PASS	AC=154;AF=0.0307508;AN=5008;NS=2504;DP=17122;EAS_AF=0.0496;AMR_AF=0.0231;AFR_AF=0.0166;EUR_AF=0.0189;SAS_AF=0.0481;AA=G|||;VT=SNP
7	110305415	rs58165417	A	T	100	PASS	AC=1786;AF=0.356629;AN=5008;NS=2504;DP=17289;EAS_AF=0.1696;AMR_AF=0.1744;AFR_AF=0.7216;EUR_AF=0.1769;SAS_AF=0.3701;AA=T|||;VT=SNP
7	110305556	rs75670175	G	A	100	PASS	AC=644;AF=0.128594;AN=5008;NS=2504;DP=17424;EAS_AF=0.0883;AMR_AF=0.1052;AFR_AF=0.0272;EUR_AF=0.1551;SAS_AF=0.2965;AA=G|||;VT=SNP
7	110306119	rs73433288	C	A	100	PASS	AC=829;AF=0.165535;AN=5008;NS=2504;DP=17099;EAS_AF=0.1022;AMR_AF=0.111;AFR_AF=0.146;EUR_AF=0.162;SAS_AF=0.2996;AA=C|||;VT=SNP
7	110306741	rs62463969	C	T	100	PASS	AC=718;AF=0.143371;AN=5008;NS=2504;DP=17034;EAS_AF=0.0625;AMR_AF=0.2003;AFR_AF=0.0431;EUR_AF=0.332;SAS_AF=0.1278;AA=C|||;VT=SNP
7	110307042	rs143367086	C	T	100	PASS	AC=679;AF=0.135583;AN=5008;NS=2504;DP=14911;EAS_AF=0.0883;AMR_AF=0.1066;AFR_AF=0.053;EUR_AF=0.1551;SAS_AF=0.2965;AA=C|||;VT=SNP
7	110307865	rs73207026	T	A	100	PASS	AC=160;AF=0.0319489;AN=5008;NS=2504;DP=19154;EAS_AF=0.0476;AMR_AF=0.0231;AFR_AF=0.0166;EUR_AF=0.0189;SAS_AF=0.0562;AA=T|||;VT=SNP
7	110309543	rs1404923	C	T	100	PASS	AC=2579;AF=0.514976;AN=5008;NS=2504;DP=21589;EAS_AF=0.2242;AMR_AF=0.4697;AFR_AF=0.7474;EUR_AF=0.5129;SAS_AF=0.5348;AA=T|||;VT=SNP
7	110310553	rs4727741	C	G	100	PASS	AC=2399;AF=0.479034;AN=5008;NS=2504;DP=16114;EAS_AF=0.2242;AMR_AF=0.438;AFR_AF=0.6884;EUR_AF=0.4761;SAS_AF=0.4908;AA=C|||;VT=SNP
7	110310858	rs13247342	T	G	100	PASS	AC=759;AF=0.151558;AN=5008;NS=2504;DP=19150;EAS_AF=0.0744;AMR_AF=0.2795;AFR_AF=0.0439;EUR_AF=0.3042;SAS_AF=0.1288;AA=T|||;VT=SNP
7	110310860	rs73207028	T	C	100	PASS	AC=164;AF=0.0327476;AN=5008;NS=2504;DP=19101;EAS_AF=0.0506;AMR_AF=0.0231;AFR_AF=0.0174;EUR_AF=0.0189;SAS_AF=0.0562;AA=T|||;VT=SNP
7	110311917	rs9656170	G	A	100	PASS	AC=2611;AF=0.521366;AN=5008;NS=2504;DP=17680;EAS_AF=0.2718;AMR_AF=0.3948;AFR_AF=0.7542;EUR_AF=0.5219;SAS_AF=0.5532;AA=A|||;VT=SNP
7	110312338	rs10244855	G	T	100	PASS	AC=2613;AF=0.521765;AN=5008;NS=2504;DP=19150;EAS_AF=0.2718;AMR_AF=0.3963;AFR_AF=0.7549;EUR_AF=0.5229;SAS_AF=0.5521;AA=T|||;VT=SNP
7	110313193	rs117529151	G	T	100	PASS	AC=159;AF=0.0317492;AN=5008;NS=2504;DP=21001;EAS_AF=0.0476;AMR_AF=0.0216;AFR_AF=0.0174;EUR_AF=0.0189;SAS_AF=0.0552;AA=G|||;VT=SNP
7	110313234	rs73207091	G	A	100	PASS	AC=159;AF=0.0317492;AN=5008;NS=2504;DP=21076;EAS_AF=0.0476;AMR_AF=0.0216;AFR_AF=0.0174;EUR_AF=0.0189;SAS_AF=0.0552;AA=G|||;VT=SNP
7	110313668	rs4730446	T	G	100	PASS	AC=751;AF=0.14996;AN=5008;NS=2504;DP=19180;EAS_AF=0.0615;AMR_AF=0.2795;AFR_AF=0.0439;EUR_AF=0.3082;SAS_AF=0.1299;AA=T|||;VT=SNP
7	110313744	rs4424199	C	T	100	PASS	AC=1950;AF=0.389377;AN=5008;NS=2504;DP=18509;EAS_AF=0.7073;AMR_AF=0.5;AFR_AF=0.0234;EUR_AF=0.4642;SAS_AF=0.4008;AA=C|||;VT=SNP
7	110314175	rs7793471	G	A	100	PASS	AC=671;AF=0.133986;AN=5008;NS=2504;DP=21199;EAS_AF=0.0883;AMR_AF=0.1066;AFR_AF=0.0371;EUR_AF=0.161;SAS_AF=0.3037;AA=G|||;VT=SNP
7	110315092	rs73207094	C	T	100	PASS	AC=159;AF=0.0317492;AN=5008;NS=2504;DP=18508;EAS_AF=0.0476;AMR_AF=0.0216;AFR_AF=0.0174;EUR_AF=0.0189;SAS_AF=0.0552;AA=C|||;VT=SNP
7	110315746	rs73207096	T	A	100	PASS	AC=165;AF=0.0329473;AN=5008;NS=2504;DP=16013;EAS_AF=0.0496;AMR_AF=0.0216;AFR_AF=0.0204;EUR_AF=0.0189;SAS_AF=0.0552;AA=T|||;VT=SNP
7	110316231	rs12705717	T	C	100	PASS	AC=658;AF=0.13139;AN=5008;NS=2504;DP=19082;EAS_AF=0.0754;AMR_AF=0.1844;AFR_AF=0.0431;EUR_AF=0.3012;SAS_AF=0.0961;AA=T|||;VT=SNP
7	110317332	rs1525672	A	G	100	PASS	AC=2736;AF=0.546326;AN=5008;NS=2504;DP=17751;EAS_AF=0.2718;AMR_AF=0.4942;AFR_AF=0.7496;EUR_AF=0.5358;SAS_AF=0.6022;AA=G|||;VT=SNP
7	110317590	rs73207100	T	A	100	PASS	AC=157;AF=0.0313498;AN=5008;NS=2504;DP=17588;EAS_AF=0.0476;AMR_AF=0.0216;AFR_AF=0.0159;EUR_AF=0.0189;SAS_AF=0.0552;AA=T|||;VT=SNP
7	110317713	rs75517381	C	T	100	PASS	AC=658;AF=0.13139;AN=5008;NS=2504;DP=19830;EAS_AF=0.0883;AMR_AF=0.1052;AFR_AF=0.0363;EUR_AF=0.1551;SAS_AF=0.2986;AA=c|||;VT=SNP
7	110318027	rs1525671	T	C	100	PASS	AC=2075;AF=0.414337;AN=5008;NS=2504;DP=18246;EAS_AF=0.7143;AMR_AF=0.5908;AFR_AF=0.031;EUR_AF=0.4702;SAS_AF=0.4407;AA=T|||;VT=SNP
7	110318450	rs956407	G	C	100	PASS	AC=295;AF=0.0589058;AN=5008;NS=2504;DP=20513;EAS_AF=0.0496;AMR_AF=0.0461;AFR_AF=0.0431;EUR_AF=0.0537;SAS_AF=0.1043;AA=C|||;VT=SNP
7	110318911	rs17475963	T	G	100	PASS	AC=759;AF=0.151558;AN=5008;NS=2504;DP=20215;EAS_AF=0.0754;AMR_AF=0.2824;AFR_AF=0.0431;EUR_AF=0.3032;SAS_AF=0.1278;AA=T|||;VT=SNP
7	110319540	rs6956636	T	C	100	PASS	AC=491;AF=0.0980431;AN=5008;NS=2504;DP=19351;EAS_AF=0.0863;AMR_AF=0.0447;AFR_AF=0.2126;EUR_AF=0.0258;SAS_AF=0.0675;AA=T|||;VT=SNP
7	110319796	rs61672846	T	C	100	PASS	AC=667;AF=0.133187;AN=5008;NS=2504;DP=19130;EAS_AF=0.0764;AMR_AF=0.0533;AFR_AF=0.3533;EUR_AF=0.0258;SAS_AF=0.0613;AA=T|||;VT=SNP
7	110320069	rs4305834	T	G	100	PASS	AC=2083;AF=0.415935;AN=5008;NS=2504;DP=19857;EAS_AF=0.7292;AMR_AF=0.5101;AFR_AF=0.034;EUR_AF=0.5159;SAS_AF=0.4397;AA=T|||;VT=SNP
7	110320244	rs7807511	A	G	100	PASS	AC=424;AF=0.0846645;AN=5008;NS=2504;DP=20229;EAS_AF=0.0546;AMR_AF=0.0504;AFR_AF=0.1316;EUR_AF=0.0567;SAS_AF=0.1053;AA=a|||;VT=SNP
7	110320305	rs7811321	C	T	100	PASS	AC=282;AF=0.0563099;AN=5008;NS=2504;DP=19915;EAS_AF=0.0526;AMR_AF=0.0476;AFR_AF=0.0287;EUR_AF=0.0557;SAS_AF=0.1043;AA=T|||;VT=SNP
7	110320785	rs10953663	C	T	100	PASS	AC=2038;AF=0.406949;AN=5008;NS=2504;DP=19810;EAS_AF=0.7143;AMR_AF=0.5072;AFR_AF=0.0303;EUR_AF=0.5089;SAS_AF=0.4233;AA=C|||;VT=SNP
7	110322162	rs10499991	C	T	100	PASS	AC=2526;AF=0.504393;AN=5008;NS=2504;DP=21447;EAS_AF=0.2798;AMR_AF=0.3646;AFR_AF=0.761;EUR_AF=0.4821;SAS_AF=0.5112;AA=T|||;VT=SNP
7	110322696	rs7786068	A	C	100	PASS	AC=1333;AF=0.266174;AN=5008;NS=2504;DP=20624;EAS_AF=0.1627;AMR_AF=0.1499;AFR_AF=0.3926;EUR_AF=0.1899;SAS_AF=0.363;AA=A|||;VT=SNP
7	110323213	rs75322703	C	T	100	PASS	AC=135;AF=0.0269569;AN=5008;NS=2504;DP=16915;EAS_AF=0.002;AMR_AF=0.0303;AFR_AF=0.0053;EUR_AF=0.0795;SAS_AF=0.0256;AA=C|||;VT=SNP
7	110323406	rs10499992	A	G	100	PASS	AC=161;AF=0.0321486;AN=5008;NS=2504;DP=14858;EAS_AF=0.0437;AMR_AF=0.0259;AFR_AF=0.0197;EUR_AF=0.0209;SAS_AF=0.0532;AA=A|||;VT=SNP
7	110323534	rs73208706	G	A	100	PASS	AC=162;AF=0.0323482;AN=5008;NS=2504;DP=15334;EAS_AF=0.0456;AMR_AF=0.0245;AFR_AF=0.0197;EUR_AF=0.0209;SAS_AF=0.0532;AA=G|||;VT=SNP
7	110323697	rs6978347	T	C	100	PASS	AC=1334;AF=0.266374;AN=5008;NS=2504;DP=17323;EAS_AF=0.1627;AMR_AF=0.1513;AFR_AF=0.3941;EUR_AF=0.1899;SAS_AF=0.3609;AA=T|||;VT=SNP
7	110324741	rs1464895	C	T	100	PASS	AC=1300;AF=0.259585;AN=5008;NS=2504;DP=19139;EAS_AF=0.1458;AMR_AF=0.1513;AFR_AF=0.3873;EUR_AF=0.1889;SAS_AF=0.3538;AA=C|||;VT=SNP
7	110324799	rs28590626	G	A	100	PASS	AC=1496;AF=0.298722;AN=5008;NS=2504;DP=18163;EAS_AF=0.1458;AMR_AF=0.1585;AFR_AF=0.531;EUR_AF=0.1899;SAS_AF=0.3538;AA=G|||;VT=SNP
7	110324879	rs4730447	T	C	100	PASS	AC=2053;AF=0.409944;AN=5008;NS=2504;DP=16887;EAS_AF=0.7341;AMR_AF=0.5101;AFR_AF=0.0325;EUR_AF=0.504;SAS_AF=0.4182;AA=T|||;VT=SNP
7	110324906	rs7796708	C	T	100	PASS	AC=160;AF=0.0319489;AN=5008;NS=2504;DP=17783;EAS_AF=0.0437;AMR_AF=0.0245;AFR_AF=0.0197;EUR_AF=0.0209;SAS_AF=0.0532;AA=C|||;VT=SNP
7	110325140	rs12540895	A	T	100	PASS	AC=750;AF=0.14976;AN=5008;NS=2504;DP=18275;EAS_AF=0.0813;AMR_AF=0.255;AFR_AF=0.1331;EUR_AF=0.2356;SAS_AF=0.0798;AA=A|||;VT=SNP
7	110325377	rs73208711	T	C	100	PASS	AC=160;AF=0.0319489;AN=5008;NS=2504;DP=19447;EAS_AF=0.0437;AMR_AF=0.0245;AFR_AF=0.0197;EUR_AF=0.0209;SAS_AF=0.0532;AA=T|||;VT=SNP
7	110325543	rs10256509	G	A	100	PASS	AC=2459;AF=0.491014;AN=5008;NS=2504;DP=19565;EAS_AF=0.2292;AMR_AF=0.4395;AFR_AF=0.7428;EUR_AF=0.4612;SAS_AF=0.4877;AA=A|||;VT=SNP
7	110326644	rs73208712	C	T	100	PASS	AC=160;AF=0.0319489;AN=5008;NS=2504;DP=20333;EAS_AF=0.0437;AMR_AF=0.0245;AFR_AF=0.0197;EUR_AF=0.0209;SAS_AF=0.0532;AA=C|||;VT=SNP
7	110327425	rs56288544	T	C	100	PASS	AC=161;AF=0.0321486;AN=5008;NS=2504;DP=17148;EAS_AF=0.0437;AMR_AF=0.0245;AFR_AF=0.0197;EUR_AF=0.0209;SAS_AF=0.0542;AA=T|||;VT=SNP
7	110328121	rs6952247	G	T	100	PASS	AC=160;AF=0.0319489;AN=5008;NS=2504;DP=19411;EAS_AF=0.0437;AMR_AF=0.0245;AFR_AF=0.0197;EUR_AF=0.0209;SAS_AF=0.0532;AA=G|||;VT=SNP
7	110328127	rs6951942	C	T	100	PASS	AC=162;AF=0.0323482;AN=5008;NS=2504;DP=19312;EAS_AF=0.0437;AMR_AF=0.0245;AFR_AF=0.0204;EUR_AF=0.0219;SAS_AF=0.0532;AA=C|||;VT=SNP
7	110328595	rs62463973	C	T	100	PASS	AC=606;AF=0.121006;AN=5008;NS=2504;DP=15125;EAS_AF=0.0595;AMR_AF=0.2478;AFR_AF=0.0492;EUR_AF=0.2296;SAS_AF=0.0798;AA=C|||;VT=SNP
7	110328742	rs7789832	C	T	100	PASS	AC=417;AF=0.0832668;AN=5008;NS=2504;DP=14862;EAS_AF=0.0437;AMR_AF=0.0533;AFR_AF=0.1324;EUR_AF=0.0557;SAS_AF=0.1074;AA=T|||;VT=SNP
7	110329588	rs1404922	G	A	100	PASS	AC=2041;AF=0.407548;AN=5008;NS=2504;DP=15813;EAS_AF=0.7351;AMR_AF=0.5115;AFR_AF=0.0318;EUR_AF=0.501;SAS_AF=0.408;AA=G|||;VT=SNP
7	110329589	rs6943916	T	A	100	PASS	AC=1330;AF=0.265575;AN=5008;NS=2504;DP=15836;EAS_AF=0.1468;AMR_AF=0.1499;AFR_AF=0.4039;EUR_AF=0.1899;SAS_AF=0.3609;AA=T|||;VT=SNP
7	110329655	rs6961889	C	A	100	PASS	AC=2112;AF=0.421725;AN=5008;NS=2504;DP=17374;EAS_AF=0.2212;AMR_AF=0.4049;AFR_AF=0.5688;EUR_AF=0.4254;SAS_AF=0.4376;AA=C|||;VT=SNP
7	110330175	rs62463974	C	T	100	PASS	AC=631;AF=0.125998;AN=5008;NS=2504;DP=16352;EAS_AF=0.0744;AMR_AF=0.2493;AFR_AF=0.0492;EUR_AF=0.2376;SAS_AF=0.0808;AA=c|||;VT=SNP
7	110330303	rs78613660	C	T	100	PASS	AC=1309;AF=0.261382;AN=5008;NS=2504;DP=19232;EAS_AF=0.1349;AMR_AF=0.1513;AFR_AF=0.4017;EUR_AF=0.1889;SAS_AF=0.3548;AA=C|||;VT=SNP
7	110331414	rs1917721	A	T	100	PASS	AC=2159;AF=0.43111;AN=5008;NS=2504;DP=17141;EAS_AF=0.2282;AMR_AF=0.415;AFR_AF=0.5537;EUR_AF=0.4602;SAS_AF=0.456;AA=A|||;VT=SNP
7	110332746	rs4727743	G	A	100	PASS	AC=2114;AF=0.422125;AN=5008;NS=2504;DP=17557;EAS_AF=0.6865;AMR_AF=0.513;AFR_AF=0.1452;EUR_AF=0.4523;SAS_AF=0.4284;AA=G|||;VT=SNP
7	110334621	rs12056219	C	T	100	PASS	AC=684;AF=0.136581;AN=5008;NS=2504;DP=18379;EAS_AF=0.0675;AMR_AF=0.2579;AFR_AF=0.0522;EUR_AF=0.2734;SAS_AF=0.0951;AA=C|||;VT=SNP
7	110335022	rs74632020	G	A	100	PASS	AC=739;AF=0.147564;AN=5008;NS=2504;DP=16682;EAS_AF=0.1032;AMR_AF=0.1124;AFR_AF=0.0514;EUR_AF=0.17;SAS_AF=0.3252;AA=G|||;VT=SNP
7	110335297	rs73208720	T	C	100	PASS	AC=152;AF=0.0303514;AN=5008;NS=2504;DP=16674;EAS_AF=0.0387;AMR_AF=0.0245;AFR_AF=0.0386;EUR_AF=0.0199;SAS_AF=0.0256;AA=T|||;VT=SNP
7	110335494	rs12539743	C	T	100	PASS	AC=568;AF=0.113419;AN=5008;NS=2504;DP=15647;EAS_AF=0.0565;AMR_AF=0.0461;AFR_AF=0.264;EUR_AF=0.0457;SAS_AF=0.0859;AA=C|||;VT=SNP
7	110336323	rs940818	T	A	100	PASS	AC=744;AF=0.148562;AN=5008;NS=2504;DP=17875;EAS_AF=0.0823;AMR_AF=0.2594;AFR_AF=0.0855;EUR_AF=0.2734;SAS_AF=0.0951;AA=T|||;VT=SNP
7	110336606	rs143770526	C	T	100	PASS	AC=127;AF=0.0253594;AN=5008;NS=2504;DP=14493;EAS_AF=0.0357;AMR_AF=0.0231;AFR_AF=0.0234;EUR_AF=0.0199;SAS_AF=0.0245;AA=C|||;VT=SNP
7	110336836	rs17398064	C	T	100	PASS	AC=698;AF=0.139377;AN=5008;NS=2504;DP=18792;EAS_AF=0.0823;AMR_AF=0.2579;AFR_AF=0.0514;EUR_AF=0.2734;SAS_AF=0.0951;AA=C|||;VT=SNP
7	110337264	rs13233732	T	A	100	PASS	AC=1377;AF=0.27496;AN=5008;NS=2504;DP=19988;EAS_AF=0.5089;AMR_AF=0.304;AFR_AF=0.0159;EUR_AF=0.3588;SAS_AF=0.2771;AA=T|||;VT=SNP
7	110337272	rs7778435	T	C	100	PASS	AC=1660;AF=0.33147;AN=5008;NS=2504;DP=19771;EAS_AF=0.1647;AMR_AF=0.1859;AFR_AF=0.5681;EUR_AF=0.2167;SAS_AF=0.4049;AA=T|||;VT=SNP
7	110337705	rs62463975	G	A	100	PASS	AC=686;AF=0.136981;AN=5008;NS=2504;DP=15190;EAS_AF=0.0694;AMR_AF=0.2579;AFR_AF=0.0514;EUR_AF=0.2734;SAS_AF=0.0961;AA=G|||;VT=SNP
7	110338171	rs73208724	C	T	100	PASS	AC=127;AF=0.0253594;AN=5008;NS=2504;DP=15486;EAS_AF=0.0357;AMR_AF=0.0231;AFR_AF=0.0227;EUR_AF=0.0199;SAS_AF=0.0256;AA=C|||;VT=SNP
7	110338460	rs10266246	C	T	100	PASS	AC=4055;AF=0.809704;AN=5008;NS=2504;DP=18558;EAS_AF=0.8929;AMR_AF=0.8617;AFR_AF=0.8623;EUR_AF=0.7932;SAS_AF=0.6329;AA=T|||;VT=SNP
7	110339035	rs955158	A	G	100	PASS	AC=748;AF=0.149361;AN=5008;NS=2504;DP=19645;EAS_AF=0.0823;AMR_AF=0.2594;AFR_AF=0.0862;EUR_AF=0.2744;SAS_AF=0.0971;AA=A|||;VT=SNP
7	110339697	rs11981660	C	T	100	PASS	AC=768;AF=0.153355;AN=5008;NS=2504;DP=15274;EAS_AF=0.0575;AMR_AF=0.0605;AFR_AF=0.4153;EUR_AF=0.0378;SAS_AF=0.0828;AA=c|||;VT=SNP
7	110340226	rs4615486	C	T	100	PASS	AC=4307;AF=0.860024;AN=5008;NS=2504;DP=16462;EAS_AF=0.8958;AMR_AF=0.9035;AFR_AF=0.9138;EUR_AF=0.8787;SAS_AF=0.7004;AA=T|||;VT=SNP
7	110340600	rs7787856	C	G	100	PASS	AC=2433;AF=0.485823;AN=5008;NS=2504;DP=18901;EAS_AF=0.6964;AMR_AF=0.5389;AFR_AF=0.264;EUR_AF=0.5308;SAS_AF=0.4847;AA=C|||;VT=SNP
7	110341753	rs2222617	C	T	100	PASS	AC=4218;AF=0.842252;AN=5008;NS=2504;DP=14950;EAS_AF=0.8284;AMR_AF=0.8314;AFR_AF=0.9183;EUR_AF=0.8469;SAS_AF=0.7566;AA=T|||;VT=SNP
7	110342138	rs10236371	T	A	100	PASS	AC=4171;AF=0.832867;AN=5008;NS=2504;DP=13659;EAS_AF=0.8204;AMR_AF=0.8386;AFR_AF=0.8699;EUR_AF=0.8648;SAS_AF=0.7587;AA=A|||;VT=SNP
7	110342535	rs2396266	C	G	100	PASS	AC=4156;AF=0.829872;AN=5008;NS=2504;DP=15010;EAS_AF=0.8373;AMR_AF=0.8329;AFR_AF=0.8328;EUR_AF=0.8668;SAS_AF=0.7781;AA=G|||;VT=SNP
7	110342640	rs73208729	T	A	100	PASS	AC=175;AF=0.0349441;AN=5008;NS=2504;DP=14251;EAS_AF=0.0228;AMR_AF=0.0245;AFR_AF=0.0666;EUR_AF=0.0209;SAS_AF=0.0266;AA=T|||;VT=SNP
7	110342864	rs190719003	T	A	100	PASS	AC=111;AF=0.0221645;AN=5008;NS=2504;DP=14515;EAS_AF=0.0288;AMR_AF=0.0202;AFR_AF=0.0053;EUR_AF=0.0149;SAS_AF=0.047;AA=T|||;VT=SNP
7	110342924	rs6965544	A	C	100	PASS	AC=2894;AF=0.577875;AN=5008;NS=2504;DP=14667;EAS_AF=0.6667;AMR_AF=0.5259;AFR_AF=0.5552;EUR_AF=0.5378;SAS_AF=0.5951;AA=A|||;VT=SNP
7	110342973	rs13221880	G	A	100	PASS	AC=1906;AF=0.380591;AN=5008;NS=2504;DP=14990;EAS_AF=0.5248;AMR_AF=0.438;AFR_AF=0.09;EUR_AF=0.4632;SAS_AF=0.499;AA=G|||;VT=SNP
7	110342988	rs12530706	G	A	100	PASS	AC=4060;AF=0.810703;AN=5008;NS=2504;DP=14944;EAS_AF=0.8373;AMR_AF=0.8199;AFR_AF=0.7587;EUR_AF=0.8668;SAS_AF=0.7894;AA=G|||;VT=SNP
7	110343012	rs6466350	A	G	100	PASS	AC=4045;AF=0.807708;AN=5008;NS=2504;DP=14425;EAS_AF=0.8373;AMR_AF=0.8199;AFR_AF=0.7474;EUR_AF=0.8668;SAS_AF=0.7894;AA=A|||;VT=SNP
7	110343631	rs6466351	A	G	100	PASS	AC=4182;AF=0.835064;AN=5008;NS=2504;DP=15310;EAS_AF=0.8373;AMR_AF=0.8357;AFR_AF=0.8404;EUR_AF=0.8668;SAS_AF=0.7924;AA=G|||;VT=SNP
7	110343824	rs7803158	A	C	100	PASS	AC=1979;AF=0.395168;AN=5008;NS=2504;DP=17874;EAS_AF=0.6052;AMR_AF=0.438;AFR_AF=0.0915;EUR_AF=0.4652;SAS_AF=0.4867;AA=A|||;VT=SNP
7	110345231	rs73208733	C	A	100	PASS	AC=170;AF=0.0339457;AN=5008;NS=2504;DP=16844;EAS_AF=0.0218;AMR_AF=0.0245;AFR_AF=0.0643;EUR_AF=0.0199;SAS_AF=0.0266;AA=C|||;VT=SNP
7	110346504	rs2396267	C	T	100	PASS	AC=4042;AF=0.807109;AN=5008;NS=2504;DP=22421;EAS_AF=0.8393;AMR_AF=0.8213;AFR_AF=0.7564;EUR_AF=0.8668;SAS_AF=0.771;AA=T|||;VT=SNP
7	110346938	rs111689977	G	C	100	PASS	AC=162;AF=0.0323482;AN=5008;NS=2504;DP=13521;EAS_AF=0.0308;AMR_AF=0.0202;AFR_AF=0.003;EUR_AF=0.0527;SAS_AF=0.0613;AA=N|||;VT=SNP
7	110353251	rs6953887	G	C	100	PASS	AC=3792;AF=0.757188;AN=5008;NS=2504;DP=18020;EAS_AF=0.8194;AMR_AF=0.7767;AFR_AF=0.7504;EUR_AF=0.7555;SAS_AF=0.6902;AA=g|||;VT=SNP
7	110353317	rs74818800	G	C	100	PASS	AC=340;AF=0.0678914;AN=5008;NS=2504;DP=17959;EAS_AF=0.0317;AMR_AF=0.049;AFR_AF=0.059;EUR_AF=0.1113;SAS_AF=0.0859;AA=G|||;VT=SNP
7	110353450	rs6957675	C	T	100	PASS	AC=773;AF=0.154353;AN=5008;NS=2504;DP=17701;EAS_AF=0.0923;AMR_AF=0.2637;AFR_AF=0.1051;EUR_AF=0.2475;SAS_AF=0.1115;AA=C|||;VT=SNP
7	110353678	rs56668975	C	T	100	PASS	AC=287;AF=0.0573083;AN=5008;NS=2504;DP=15977;EAS_AF=0.0794;AMR_AF=0.0202;AFR_AF=0.0915;EUR_AF=0.0358;SAS_AF=0.0368;AA=C|||;VT=SNP
7	110353915	rs73435342	A	C	100	PASS	AC=604;AF=0.120607;AN=5008;NS=2504;DP=19179;EAS_AF=0.0873;AMR_AF=0.0447;AFR_AF=0.3109;EUR_AF=0.0348;SAS_AF=0.0399;AA=A|||;VT=SNP
7	110354016	rs2894574	A	C	100	PASS	AC=4195;AF=0.83766;AN=5008;NS=2504;DP=19367;EAS_AF=0.8512;AMR_AF=0.8357;AFR_AF=0.8427;EUR_AF=0.8668;SAS_AF=0.7883;AA=C|||;VT=SNP
7	110354430	rs4730449	A	G	100	PASS	AC=780;AF=0.155751;AN=5008;NS=2504;DP=19700;EAS_AF=0.0923;AMR_AF=0.2622;AFR_AF=0.1089;EUR_AF=0.2505;SAS_AF=0.1115;AA=A|||;VT=SNP
7	110354722	rs4727744	G	C	100	PASS	AC=4204;AF=0.839457;AN=5008;NS=2504;DP=17198;EAS_AF=0.8492;AMR_AF=0.8357;AFR_AF=0.8427;EUR_AF=0.8688;SAS_AF=0.7975;AA=G|||;VT=SNP
7	110354755	rs4727745	C	T	100	PASS	AC=4158;AF=0.830272;AN=5008;NS=2504;DP=17377;EAS_AF=0.8502;AMR_AF=0.8357;AFR_AF=0.82;EUR_AF=0.8688;SAS_AF=0.7802;AA=C|||;VT=SNP
7	110354814	rs6963477	A	G	100	PASS	AC=4211;AF=0.840855;AN=5008;NS=2504;DP=17628;EAS_AF=0.8512;AMR_AF=0.8357;AFR_AF=0.8427;EUR_AF=0.8688;SAS_AF=0.8027;AA=G|||;VT=SNP
7	110355675	rs2396268	C	T	100	PASS	AC=771;AF=0.153954;AN=5008;NS=2504;DP=15102;EAS_AF=0.0913;AMR_AF=0.2622;AFR_AF=0.1051;EUR_AF=0.2475;SAS_AF=0.1115;AA=C|||;VT=SNP
7	110355786	rs1589883	G	A	100	PASS	AC=440;AF=0.0878594;AN=5008;NS=2504;DP=14346;EAS_AF=0.0337;AMR_AF=0.0605;AFR_AF=0.115;EUR_AF=0.1223;SAS_AF=0.091;AA=G|||;VT=SNP
7	110355841	rs1589882	A	C	100	PASS	AC=3603;AF=0.719449;AN=5008;NS=2504;DP=14957;EAS_AF=0.8204;AMR_AF=0.7695;AFR_AF=0.6044;EUR_AF=0.7555;SAS_AF=0.6984;AA=A|||;VT=SNP
7	110356357	rs12705731	A	G	100	PASS	AC=3591;AF=0.717053;AN=5008;NS=2504;DP=18255;EAS_AF=0.8194;AMR_AF=0.768;AFR_AF=0.6006;EUR_AF=0.7555;SAS_AF=0.6933;AA=A|||;VT=SNP
7	110356463	rs10260203	C	T	100	PASS	AC=4201;AF=0.838858;AN=5008;NS=2504;DP=18758;EAS_AF=0.8492;AMR_AF=0.8357;AFR_AF=0.8427;EUR_AF=0.8777;SAS_AF=0.7853;AA=T|||;VT=SNP
7	110357006	rs2140884	G	A	100	PASS	AC=770;AF=0.153754;AN=5008;NS=2504;DP=18613;EAS_AF=0.0923;AMR_AF=0.2579;AFR_AF=0.1051;EUR_AF=0.2475;SAS_AF=0.1125;AA=G|||;VT=SNP
7	110357079	rs73714327	A	G	100	PASS	AC=485;AF=0.096845;AN=5008;NS=2504;DP=18046;EAS_AF=0.0317;AMR_AF=0.0634;AFR_AF=0.1483;EUR_AF=0.1223;SAS_AF=0.092;AA=A|||;VT=SNP
7	110357766	rs4730450	A	G	100	PASS	AC=3685;AF=0.735823;AN=5008;NS=2504;DP=19473;EAS_AF=0.8185;AMR_AF=0.7522;AFR_AF=0.7095;EUR_AF=0.7396;SAS_AF=0.6708;AA=A|||;VT=SNP
7	110357775	rs17476724	G	C	100	PASS	AC=395;AF=0.0788738;AN=5008;NS=2504;DP=19514;EAS_AF=0.0317;AMR_AF=0.0519;AFR_AF=0.0802;EUR_AF=0.1223;SAS_AF=0.1002;AA=G|||;VT=SNP
7	110357889	rs4730451	C	T	100	PASS	AC=3644;AF=0.727636;AN=5008;NS=2504;DP=20656;EAS_AF=0.8185;AMR_AF=0.7522;AFR_AF=0.6868;EUR_AF=0.7396;SAS_AF=0.6595;AA=T|||;VT=SNP
7	110357911	rs73208742	G	A	100	PASS	AC=166;AF=0.033147;AN=5008;NS=2504;DP=20725;EAS_AF=0.0218;AMR_AF=0.0245;AFR_AF=0.0613;EUR_AF=0.0199;SAS_AF=0.0266;AA=G|||;VT=SNP
7	110357933	rs11768241	T	C	100	PASS	AC=1956;AF=0.390575;AN=5008;NS=2504;DP=21120;EAS_AF=0.619;AMR_AF=0.4179;AFR_AF=0.0946;EUR_AF=0.4443;SAS_AF=0.4806;AA=T|||;VT=SNP
7	110358268	rs59756509	G	A	100	PASS	AC=166;AF=0.033147;AN=5008;NS=2504;DP=19840;EAS_AF=0.0218;AMR_AF=0.0245;AFR_AF=0.0613;EUR_AF=0.0199;SAS_AF=0.0266;AA=G|||;VT=SNP
7	110358857	rs17157920	G	T	100	PASS	AC=446;AF=0.0890575;AN=5008;NS=2504;DP=19105;EAS_AF=0.0308;AMR_AF=0.0605;AFR_AF=0.115;EUR_AF=0.1223;SAS_AF=0.1002;AA=G|||;VT=SNP
7	110358880	rs62463982	A	G	100	PASS	AC=777;AF=0.155152;AN=5008;NS=2504;DP=19091;EAS_AF=0.0923;AMR_AF=0.2579;AFR_AF=0.1089;EUR_AF=0.2505;SAS_AF=0.1115;AA=A|||;VT=SNP
7	110358890	rs17476821	G	A	100	PASS	AC=777;AF=0.155152;AN=5008;NS=2504;DP=19138;EAS_AF=0.0923;AMR_AF=0.2579;AFR_AF=0.1089;EUR_AF=0.2505;SAS_AF=0.1115;AA=G|||;VT=SNP
7	110360259	rs62463983	T	G	100	PASS	AC=777;AF=0.155152;AN=5008;NS=2504;DP=18000;EAS_AF=0.0933;AMR_AF=0.2579;AFR_AF=0.1067;EUR_AF=0.2515;SAS_AF=0.1125;AA=T|||;VT=SNP
7	110360266	rs62463984	G	T	100	PASS	AC=777;AF=0.155152;AN=5008;NS=2504;DP=17791;EAS_AF=0.0933;AMR_AF=0.2579;AFR_AF=0.1067;EUR_AF=0.2515;SAS_AF=0.1125;AA=G|||;VT=SNP
7	110360313	rs10499993	G	A	100	PASS	AC=773;AF=0.154353;AN=5008;NS=2504;DP=17192;EAS_AF=0.0923;AMR_AF=0.2579;AFR_AF=0.1059;EUR_AF=0.2505;SAS_AF=0.1115;AA=G|||;VT=SNP
7	110360548	rs10270652	T	G	100	PASS	AC=3773;AF=0.753395;AN=5008;NS=2504;DP=16497;EAS_AF=0.8214;AMR_AF=0.7709;AFR_AF=0.7216;EUR_AF=0.7555;SAS_AF=0.7117;AA=G|||;VT=SNP
7	110361497	rs10274884	T	C	100	PASS	AC=3791;AF=0.756989;AN=5008;NS=2504;DP=19438;EAS_AF=0.8214;AMR_AF=0.7752;AFR_AF=0.7443;EUR_AF=0.7555;SAS_AF=0.6963;AA=C|||;VT=SNP
7	110362758	rs2030781	C	T	100	PASS	AC=3622;AF=0.723243;AN=5008;NS=2504;DP=18279;EAS_AF=0.8075;AMR_AF=0.7522;AFR_AF=0.6884;EUR_AF=0.7396;SAS_AF=0.6462;AA=C|||;VT=SNP
7	110363150	rs17398533	A	G	100	PASS	AC=786;AF=0.156949;AN=5008;NS=2504;DP=21489;EAS_AF=0.0933;AMR_AF=0.2594;AFR_AF=0.1089;EUR_AF=0.2565;SAS_AF=0.1125;AA=a|||;VT=SNP
7	110363209	rs7793956	T	C	100	PASS	AC=2912;AF=0.58147;AN=5008;NS=2504;DP=20606;EAS_AF=0.7143;AMR_AF=0.4957;AFR_AF=0.615;EUR_AF=0.4911;SAS_AF=0.5532;AA=T|||;VT=SNP
7	110363340	rs10267171	C	T	100	PASS	AC=3724;AF=0.74361;AN=5008;NS=2504;DP=18530;EAS_AF=0.8065;AMR_AF=0.7709;AFR_AF=0.7163;EUR_AF=0.7555;SAS_AF=0.684;AA=T|||;VT=SNP
7	110363386	rs17477003	A	C	100	PASS	AC=775;AF=0.154752;AN=5008;NS=2504;DP=17705;EAS_AF=0.0933;AMR_AF=0.2594;AFR_AF=0.1074;EUR_AF=0.2485;SAS_AF=0.1115;AA=A|||;VT=SNP
7	110363825	rs10499994	T	G	100	PASS	AC=633;AF=0.126398;AN=5008;NS=2504;DP=15350;EAS_AF=0.0923;AMR_AF=0.2421;AFR_AF=0.0189;EUR_AF=0.2535;SAS_AF=0.0941;AA=T|||;VT=SNP
7	110364972	rs10499996	G	C	100	PASS	AC=485;AF=0.096845;AN=5008;NS=2504;DP=17822;EAS_AF=0.0784;AMR_AF=0.0418;AFR_AF=0.2284;EUR_AF=0.0348;SAS_AF=0.0409;AA=G|||;VT=SNP
7	110365212	rs2030780	A	G	100	PASS	AC=3809;AF=0.760583;AN=5008;NS=2504;DP=15959;EAS_AF=0.8194;AMR_AF=0.7723;AFR_AF=0.7519;EUR_AF=0.7545;SAS_AF=0.7096;AA=G|||;VT=SNP
7	110365453	rs2030779	C	A	100	PASS	AC=3716;AF=0.742013;AN=5008;NS=2504;DP=13184;EAS_AF=0.8036;AMR_AF=0.7695;AFR_AF=0.7163;EUR_AF=0.7535;SAS_AF=0.682;AA=A|||;VT=SNP
7	110366733	rs17398720	A	G	100	PASS	AC=784;AF=0.15655;AN=5008;NS=2504;DP=19094;EAS_AF=0.0933;AMR_AF=0.2651;AFR_AF=0.1089;EUR_AF=0.2515;SAS_AF=0.1115;AA=A|||;VT=SNP
7	110367048	rs4730452	C	T	100	PASS	AC=3697;AF=0.738219;AN=5008;NS=2504;DP=21280;EAS_AF=0.8185;AMR_AF=0.7565;AFR_AF=0.7156;EUR_AF=0.7406;SAS_AF=0.6708;AA=C|||;VT=SNP
7	110368069	rs6959091	T	C	100	PASS	AC=4196;AF=0.837859;AN=5008;NS=2504;DP=16203;EAS_AF=0.8343;AMR_AF=0.8343;AFR_AF=0.8646;EUR_AF=0.8688;SAS_AF=0.7761;AA=C|||;VT=SNP
7	110368292	rs73192813	C	T	100	PASS	AC=735;AF=0.146765;AN=5008;NS=2504;DP=14791;EAS_AF=0.0942;AMR_AF=0.0706;AFR_AF=0.3548;EUR_AF=0.0547;SAS_AF=0.0685;AA=C|||;VT=SNP
7	110368310	rs74844155	G	A	100	PASS	AC=353;AF=0.0704872;AN=5008;NS=2504;DP=15412;EAS_AF=0.0308;AMR_AF=0.0504;AFR_AF=0.0779;EUR_AF=0.1123;SAS_AF=0.0726;AA=G|||;VT=SNP
7	110368448	rs35397706	G	C	100	PASS	AC=1819;AF=0.363219;AN=5008;NS=2504;DP=12483;EAS_AF=0.6171;AMR_AF=0.4063;AFR_AF=0.0227;EUR_AF=0.4284;SAS_AF=0.4642;AA=G|||;VT=SNP
7	110368526	rs10266450	G	C	100	PASS	AC=1986;AF=0.396565;AN=5008;NS=2504;DP=13863;EAS_AF=0.6181;AMR_AF=0.428;AFR_AF=0.0915;EUR_AF=0.4453;SAS_AF=0.5082;AA=G|||;VT=SNP
7	110368920	rs59630545	T	C	100	PASS	AC=170;AF=0.0339457;AN=5008;NS=2504;DP=19392;EAS_AF=0.0218;AMR_AF=0.0245;AFR_AF=0.0643;EUR_AF=0.0199;SAS_AF=0.0266;AA=T|||;VT=SNP
7	110369173	rs6964559	T	C	100	PASS	AC=946;AF=0.188898;AN=5008;NS=2504;DP=16021;EAS_AF=0.0942;AMR_AF=0.0764;AFR_AF=0.5121;EUR_AF=0.0547;SAS_AF=0.0675;AA=C|||;VT=SNP
7	110369417	rs6466354	C	G	100	PASS	AC=4174;AF=0.833466;AN=5008;NS=2504;DP=17342;EAS_AF=0.8313;AMR_AF=0.8343;AFR_AF=0.8638;EUR_AF=0.8688;SAS_AF=0.7577;AA=c|||;VT=SNP
7	110369764	rs7801850	T	C	100	PASS	AC=1681;AF=0.335663;AN=5008;NS=2504;DP=18223;EAS_AF=0.1885;AMR_AF=0.3285;AFR_AF=0.5893;EUR_AF=0.3072;SAS_AF=0.1789;AA=T|||;VT=SNP
7	110370086	rs17477219	T	G	100	PASS	AC=798;AF=0.159345;AN=5008;NS=2504;DP=18291;EAS_AF=0.0942;AMR_AF=0.2594;AFR_AF=0.118;EUR_AF=0.2545;SAS_AF=0.1135;AA=T|||;VT=SNP
7	110370320	rs10244863	A	G	100	PASS	AC=537;AF=0.107228;AN=5008;NS=2504;DP=15962;EAS_AF=0.0784;AMR_AF=0.0288;AFR_AF=0.2776;EUR_AF=0.0358;SAS_AF=0.0358;AA=A|||;VT=SNP
7	110370868	rs7788317	G	A	100	PASS	AC=1001;AF=0.19988;AN=5008;NS=2504;DP=14053;EAS_AF=0.1091;AMR_AF=0.0706;AFR_AF=0.5484;EUR_AF=0.0447;SAS_AF=0.0736;AA=A|||;VT=SNP
7	110370956	rs7788202	C	T	100	PASS	AC=1016;AF=0.202875;AN=5008;NS=2504;DP=16091;EAS_AF=0.0982;AMR_AF=0.0764;AFR_AF=0.5522;EUR_AF=0.0626;SAS_AF=0.0726;AA=C|||;VT=SNP
7	110371216	rs6975430	T	A	100	PASS	AC=4247;AF=0.848043;AN=5008;NS=2504;DP=14582;EAS_AF=0.88;AMR_AF=0.817;AFR_AF=0.9183;EUR_AF=0.8231;SAS_AF=0.7679;AA=A|||;VT=SNP
7	110371763	rs12155444	G	T	100	PASS	AC=683;AF=0.136382;AN=5008;NS=2504;DP=16329;EAS_AF=0.1716;AMR_AF=0.1873;AFR_AF=0.0061;EUR_AF=0.1412;SAS_AF=0.2352;AA=G|||;VT=SNP
7	110372750	rs4730453	A	T	100	PASS	AC=934;AF=0.186502;AN=5008;NS=2504;DP=19116;EAS_AF=0.1032;AMR_AF=0.2824;AFR_AF=0.1278;EUR_AF=0.2952;SAS_AF=0.1718;AA=A|||;VT=SNP
7	110372857	rs10240004	T	C	100	PASS	AC=674;AF=0.134585;AN=5008;NS=2504;DP=16700;EAS_AF=0.0218;AMR_AF=0.062;AFR_AF=0.3797;EUR_AF=0.0626;SAS_AF=0.045;AA=T|||;VT=SNP
7	110373099	rs4730454	C	A	100	PASS	AC=3739;AF=0.746605;AN=5008;NS=2504;DP=19332;EAS_AF=0.8651;AMR_AF=0.7608;AFR_AF=0.7534;EUR_AF=0.7416;SAS_AF=0.6104;AA=A|||;VT=SNP
7	110373310	rs7802317	A	T	100	PASS	AC=1997;AF=0.398762;AN=5008;NS=2504;DP=18773;EAS_AF=0.2024;AMR_AF=0.3646;AFR_AF=0.711;EUR_AF=0.3598;SAS_AF=0.2434;AA=A|||;VT=SNP
7	110373541	rs7802964	G	A	100	PASS	AC=2000;AF=0.399361;AN=5008;NS=2504;DP=15876;EAS_AF=0.2024;AMR_AF=0.3646;AFR_AF=0.705;EUR_AF=0.3698;SAS_AF=0.2444;AA=G|||;VT=SNP
7	110374088	rs11765047	T	C	100	PASS	AC=169;AF=0.033746;AN=5008;NS=2504;DP=20979;EAS_AF=0.0218;AMR_AF=0.0274;AFR_AF=0.0575;EUR_AF=0.0249;SAS_AF=0.0276;AA=T|||;VT=SNP
7	110374713	rs7807935	A	G	100	PASS	AC=3752;AF=0.749201;AN=5008;NS=2504;DP=17862;EAS_AF=0.874;AMR_AF=0.7637;AFR_AF=0.7405;EUR_AF=0.7515;SAS_AF=0.6196;AA=G|||;VT=SNP
7	110374829	rs34896727	T	C	100	PASS	AC=1780;AF=0.355431;AN=5008;NS=2504;DP=18200;EAS_AF=0.6776;AMR_AF=0.402;AFR_AF=0.0371;EUR_AF=0.3877;SAS_AF=0.3875;AA=A|||;VT=SNP
7	110374966	rs2008109	A	G	100	PASS	AC=1742;AF=0.347843;AN=5008;NS=2504;DP=19582;EAS_AF=0.6667;AMR_AF=0.3977;AFR_AF=0.0303;EUR_AF=0.3847;SAS_AF=0.3753;AA=A|||;VT=SNP
7	110375095	rs2008117	C	T	100	PASS	AC=1756;AF=0.350639;AN=5008;NS=2504;DP=18959;EAS_AF=0.6667;AMR_AF=0.4006;AFR_AF=0.0424;EUR_AF=0.3817;SAS_AF=0.3742;AA=T|||;VT=SNP
7	110375457	rs2396269	T	A	100	PASS	AC=1993;AF=0.397963;AN=5008;NS=2504;DP=13303;EAS_AF=0.2073;AMR_AF=0.3631;AFR_AF=0.6982;EUR_AF=0.3678;SAS_AF=0.2444;AA=T|||;VT=SNP
7	110375603	rs10236670	C	A	100	PASS	AC=1984;AF=0.396166;AN=5008;NS=2504;DP=12397;EAS_AF=0.2014;AMR_AF=0.3631;AFR_AF=0.6967;EUR_AF=0.3678;SAS_AF=0.2434;AA=C|||;VT=SNP
7	110376219	rs35965326	A	C	100	PASS	AC=1782;AF=0.355831;AN=5008;NS=2504;DP=16782;EAS_AF=0.6766;AMR_AF=0.3977;AFR_AF=0.0431;EUR_AF=0.3857;SAS_AF=0.3875;AA=A|||;VT=SNP
7	110376327	rs2091309	A	G	100	PASS	AC=1992;AF=0.397764;AN=5008;NS=2504;DP=18151;EAS_AF=0.2073;AMR_AF=0.3689;AFR_AF=0.6974;EUR_AF=0.3658;SAS_AF=0.2423;AA=A|||;VT=SNP
7	110376411	rs2091308	C	T	100	PASS	AC=3772;AF=0.753195;AN=5008;NS=2504;DP=18054;EAS_AF=0.8839;AMR_AF=0.7651;AFR_AF=0.7398;EUR_AF=0.7515;SAS_AF=0.6299;AA=T|||;VT=SNP
7	110376603	rs11764228	G	A	100	PASS	AC=1761;AF=0.351637;AN=5008;NS=2504;DP=19111;EAS_AF=0.6766;AMR_AF=0.3948;AFR_AF=0.0303;EUR_AF=0.3827;SAS_AF=0.3885;AA=G|||;VT=SNP
7	110376633	rs11764173	C	A	100	PASS	AC=1781;AF=0.355631;AN=5008;NS=2504;DP=18884;EAS_AF=0.6766;AMR_AF=0.3977;AFR_AF=0.0431;EUR_AF=0.3837;SAS_AF=0.3885;AA=C|||;VT=SNP
7	110376757	rs2091307	T	C	100	PASS	AC=3805;AF=0.759784;AN=5008;NS=2504;DP=20698;EAS_AF=0.879;AMR_AF=0.7781;AFR_AF=0.7428;EUR_AF=0.7614;SAS_AF=0.6452;AA=T|||;VT=SNP
7	110377818	rs77298098	C	T	100	PASS	AC=831;AF=0.165935;AN=5008;NS=2504;DP=19387;EAS_AF=0.119;AMR_AF=0.1729;AFR_AF=0.0787;EUR_AF=0.173;SAS_AF=0.32;AA=C|||;VT=SNP
7	110377964	rs6466355	C	T	100	PASS	AC=4809;AF=0.960264;AN=5008;NS=2504;DP=19227;EAS_AF=0.9782;AMR_AF=0.9611;AFR_AF=0.9418;EUR_AF=0.9652;SAS_AF=0.9611;AA=T|||;VT=SNP
7	110378160	rs12674468	G	A	100	PASS	AC=819;AF=0.163538;AN=5008;NS=2504;DP=19018;EAS_AF=0.1141;AMR_AF=0.1729;AFR_AF=0.0779;EUR_AF=0.172;SAS_AF=0.3149;AA=G|||;VT=SNP
7	110379333	rs7806232	G	A	100	PASS	AC=1190;AF=0.23762;AN=5008;NS=2504;DP=19082;EAS_AF=0.1161;AMR_AF=0.2248;AFR_AF=0.2504;EUR_AF=0.2376;SAS_AF=0.3548;AA=G|||;VT=SNP
7	110379919	rs112812344	C	G	100	PASS	AC=1273;AF=0.254193;AN=5008;NS=2504;DP=17904;EAS_AF=0.122;AMR_AF=0.2522;AFR_AF=0.2322;EUR_AF=0.2863;SAS_AF=0.3885;AA=C|||;VT=SNP
7	110379936	rs114163677	A	G	100	PASS	AC=944;AF=0.188498;AN=5008;NS=2504;DP=17878;EAS_AF=0.122;AMR_AF=0.2032;AFR_AF=0.0809;EUR_AF=0.2167;SAS_AF=0.363;AA=A|||;VT=SNP
7	110379941	rs12154396	C	A	100	PASS	AC=2932;AF=0.585463;AN=5008;NS=2504;DP=18051;EAS_AF=0.7946;AMR_AF=0.5562;AFR_AF=0.2625;EUR_AF=0.6451;SAS_AF=0.7658;AA=A|||;VT=SNP
7	110380330	rs9641445	T	C	100	PASS	AC=2923;AF=0.583666;AN=5008;NS=2504;DP=18258;EAS_AF=0.7946;AMR_AF=0.5519;AFR_AF=0.2821;EUR_AF=0.6153;SAS_AF=0.7638;AA=T|||;VT=SNP
7	110380443	rs9641446	T	C	100	PASS	AC=1668;AF=0.333067;AN=5008;NS=2504;DP=18127;EAS_AF=0.6716;AMR_AF=0.304;AFR_AF=0.0371;EUR_AF=0.3638;SAS_AF=0.3732;AA=t|||;VT=SNP
7	110380495	rs35215290	C	T	100	PASS	AC=946;AF=0.188898;AN=5008;NS=2504;DP=17327;EAS_AF=0.1042;AMR_AF=0.2781;AFR_AF=0.1346;EUR_AF=0.3042;SAS_AF=0.1677;AA=C|||;VT=SNP
7	110380766	rs112698197	C	T	100	PASS	AC=905;AF=0.180711;AN=5008;NS=2504;DP=15504;EAS_AF=0.1329;AMR_AF=0.1945;AFR_AF=0.0787;EUR_AF=0.1809;SAS_AF=0.3579;AA=C|||;VT=SNP
7	110380820	rs4730455	T	C	100	PASS	AC=1737;AF=0.346845;AN=5008;NS=2504;DP=14975;EAS_AF=0.6528;AMR_AF=0.402;AFR_AF=0.0371;EUR_AF=0.3877;SAS_AF=0.3691;AA=T|||;VT=SNP
7	110381201	rs115218402	C	T	100	PASS	AC=889;AF=0.177516;AN=5008;NS=2504;DP=14067;EAS_AF=0.122;AMR_AF=0.1945;AFR_AF=0.0787;EUR_AF=0.1809;SAS_AF=0.3528;AA=C|||;VT=SNP
7	110381258	rs9641447	A	G	100	PASS	AC=2997;AF=0.598442;AN=5008;NS=2504;DP=15686;EAS_AF=0.7877;AMR_AF=0.647;AFR_AF=0.2806;EUR_AF=0.6332;SAS_AF=0.7628;AA=G|||;VT=SNP
7	110382065	rs7781323	C	T	100	PASS	AC=448;AF=0.0894569;AN=5008;NS=2504;DP=14356;EAS_AF=0.0774;AMR_AF=0.1167;AFR_AF=0.18;EUR_AF=0.0159;SAS_AF=0.0358;AA=C|||;VT=SNP
7	110382378	rs11982142	A	C	100	PASS	AC=1671;AF=0.333666;AN=5008;NS=2504;DP=14955;EAS_AF=0.6657;AMR_AF=0.3069;AFR_AF=0.0363;EUR_AF=0.3698;SAS_AF=0.3753;AA=A|||;VT=SNP
7	110382512	rs6466357	C	T	100	PASS	AC=4802;AF=0.958866;AN=5008;NS=2504;DP=16516;EAS_AF=0.9772;AMR_AF=0.9582;AFR_AF=0.941;EUR_AF=0.9632;SAS_AF=0.9601;AA=T|||;VT=SNP
7	110382591	rs4730456	A	G	100	PASS	AC=4801;AF=0.958666;AN=5008;NS=2504;DP=16151;EAS_AF=0.9772;AMR_AF=0.9582;AFR_AF=0.941;EUR_AF=0.9622;SAS_AF=0.9601;AA=G|||;VT=SNP
7	110383509	rs34984168	A	T	100	PASS	AC=1652;AF=0.329872;AN=5008;NS=2504;DP=12144;EAS_AF=0.6518;AMR_AF=0.304;AFR_AF=0.0582;EUR_AF=0.3648;SAS_AF=0.3476;AA=a|||;VT=SNP
7	110383578	rs7790691	A	G	100	PASS	AC=4839;AF=0.966254;AN=5008;NS=2504;DP=12055;EAS_AF=0.9782;AMR_AF=0.9712;AFR_AF=0.9425;EUR_AF=0.9761;SAS_AF=0.9724;AA=-|||;VT=SNP
7	110383615	rs12705733	G	A	100	PASS	AC=968;AF=0.193291;AN=5008;NS=2504;DP=11683;EAS_AF=0.1131;AMR_AF=0.2781;AFR_AF=0.1346;EUR_AF=0.3032;SAS_AF=0.182;AA=G|||;VT=SNP
7	110384842	rs35269709	G	A	100	PASS	AC=1647;AF=0.328874;AN=5008;NS=2504;DP=21814;EAS_AF=0.6528;AMR_AF=0.3026;AFR_AF=0.0507;EUR_AF=0.3618;SAS_AF=0.3558;AA=G|||;VT=SNP
7	110384921	rs149990867	C	T	100	PASS	AC=853;AF=0.170327;AN=5008;NS=2504;DP=20490;EAS_AF=0.129;AMR_AF=0.1758;AFR_AF=0.0787;EUR_AF=0.165;SAS_AF=0.3384;AA=C|||;VT=SNP
7	110385326	rs34648544	G	A	100	PASS	AC=1640;AF=0.327476;AN=5008;NS=2504;DP=20624;EAS_AF=0.6518;AMR_AF=0.3012;AFR_AF=0.0507;EUR_AF=0.3608;SAS_AF=0.3517;AA=G|||;VT=SNP
7	110385334	rs35621558	G	A	100	PASS	AC=1640;AF=0.327476;AN=5008;NS=2504;DP=20342;EAS_AF=0.6518;AMR_AF=0.3012;AFR_AF=0.0507;EUR_AF=0.3608;SAS_AF=0.3517;AA=G|||;VT=SNP
7	110385832	rs112920881	A	G	100	PASS	AC=3439;AF=0.686701;AN=5008;NS=2504;DP=16481;EAS_AF=0.7827;AMR_AF=0.6614;AFR_AF=0.6188;EUR_AF=0.6362;SAS_AF=0.7495;AA=G|||;VT=SNP
7	110386059	rs147724526	A	T	100	PASS	AC=896;AF=0.178914;AN=5008;NS=2504;DP=19753;EAS_AF=0.13;AMR_AF=0.1888;AFR_AF=0.0787;EUR_AF=0.1829;SAS_AF=0.3538;AA=A|||;VT=SNP
7	110387123	rs34061473	G	A	100	PASS	AC=957;AF=0.191094;AN=5008;NS=2504;DP=18699;EAS_AF=0.1121;AMR_AF=0.2723;AFR_AF=0.1407;EUR_AF=0.3012;SAS_AF=0.1697;AA=G|||;VT=SNP
7	110387404	rs111967333	C	T	100	PASS	AC=4799;AF=0.958267;AN=5008;NS=2504;DP=18924;EAS_AF=0.9772;AMR_AF=0.9582;AFR_AF=0.9395;EUR_AF=0.9622;SAS_AF=0.9601;AA=T|||;VT=SNP
7	110387740	rs4730459	G	T	100	PASS	AC=952;AF=0.190096;AN=5008;NS=2504;DP=20462;EAS_AF=0.1121;AMR_AF=0.2738;AFR_AF=0.1362;EUR_AF=0.3012;SAS_AF=0.1697;AA=G|||;VT=SNP
7	110387742	rs7784309	A	C	100	PASS	AC=3530;AF=0.704872;AN=5008;NS=2504;DP=20714;EAS_AF=0.7897;AMR_AF=0.683;AFR_AF=0.6278;EUR_AF=0.675;SAS_AF=0.7679;AA=C|||;VT=SNP
7	110388471	rs149648982	A	T	100	PASS	AC=472;AF=0.0942492;AN=5008;NS=2504;DP=18952;EAS_AF=0.2579;AMR_AF=0.0663;AFR_AF=0.0023;EUR_AF=0.0964;SAS_AF=0.0675;AA=A|||;VT=SNP
7	110389777	rs10251210	G	A	100	PASS	AC=1593;AF=0.318091;AN=5008;NS=2504;DP=16750;EAS_AF=0.1161;AMR_AF=0.255;AFR_AF=0.503;EUR_AF=0.2714;SAS_AF=0.3691;AA=G|||;VT=SNP
7	110390179	rs1528038	T	C	100	PASS	AC=4479;AF=0.894369;AN=5008;NS=2504;DP=15911;EAS_AF=0.8968;AMR_AF=0.9553;AFR_AF=0.7655;EUR_AF=0.9781;SAS_AF=0.9366;AA=C|||;VT=SNP
7	110390950	rs7783134	T	A	100	PASS	AC=1699;AF=0.339257;AN=5008;NS=2504;DP=15437;EAS_AF=0.1171;AMR_AF=0.2594;AFR_AF=0.562;EUR_AF=0.2773;SAS_AF=0.3875;AA=T|||;VT=SNP
7	110391205	rs34869998	G	A	100	PASS	AC=742;AF=0.148163;AN=5008;NS=2504;DP=13183;EAS_AF=0.1111;AMR_AF=0.255;AFR_AF=0.0234;EUR_AF=0.2893;SAS_AF=0.1339;AA=g|||;VT=SNP
7	110391589	rs4376443	T	C	100	PASS	AC=3489;AF=0.696685;AN=5008;NS=2504;DP=14591;EAS_AF=0.7897;AMR_AF=0.6643;AFR_AF=0.6225;EUR_AF=0.663;SAS_AF=0.7587;AA=C|||;VT=SNP
7	110391777	rs28592248	G	A	100	PASS	AC=1695;AF=0.338458;AN=5008;NS=2504;DP=15620;EAS_AF=0.122;AMR_AF=0.2579;AFR_AF=0.5643;EUR_AF=0.2734;SAS_AF=0.3804;AA=A|||;VT=SNP
7	110391921	rs868824	T	C	100	PASS	AC=1758;AF=0.351038;AN=5008;NS=2504;DP=14909;EAS_AF=0.6736;AMR_AF=0.4006;AFR_AF=0.031;EUR_AF=0.3877;SAS_AF=0.3783;AA=T|||;VT=SNP
7	110392911	rs6466358	T	C	100	PASS	AC=4842;AF=0.966853;AN=5008;NS=2504;DP=19969;EAS_AF=0.9782;AMR_AF=0.9741;AFR_AF=0.9425;EUR_AF=0.9771;SAS_AF=0.9724;AA=C|||;VT=SNP
7	110394787	rs10953667	G	A	100	PASS	AC=1691;AF=0.33766;AN=5008;NS=2504;DP=15060;EAS_AF=0.6567;AMR_AF=0.4006;AFR_AF=0.0295;EUR_AF=0.3767;SAS_AF=0.3405;AA=G|||;VT=SNP
7	110395549	rs78007450	G	A	100	PASS	AC=831;AF=0.165935;AN=5008;NS=2504;DP=18098;EAS_AF=0.1111;AMR_AF=0.1715;AFR_AF=0.0832;EUR_AF=0.166;SAS_AF=0.3303;AA=G|||;VT=SNP
7	110397295	rs1406052	T	C	100	PASS	AC=4840;AF=0.966454;AN=5008;NS=2504;DP=14890;EAS_AF=0.9782;AMR_AF=0.9741;AFR_AF=0.941;EUR_AF=0.9761;SAS_AF=0.9734;AA=C|||;VT=SNP
7	110397547	rs12537269	G	A	100	PASS	AC=1150;AF=0.229633;AN=5008;NS=2504;DP=17411;EAS_AF=0.1181;AMR_AF=0.232;AFR_AF=0.1959;EUR_AF=0.2485;SAS_AF=0.3691;AA=G|||;VT=SNP
7	110397593	rs1881166	C	T	100	PASS	AC=4840;AF=0.966454;AN=5008;NS=2504;DP=17119;EAS_AF=0.9782;AMR_AF=0.9741;AFR_AF=0.941;EUR_AF=0.9761;SAS_AF=0.9734;AA=T|||;VT=SNP
7	110398482	rs6943076	A	G	100	PASS	AC=4840;AF=0.966454;AN=5008;NS=2504;DP=20608;EAS_AF=0.9782;AMR_AF=0.9741;AFR_AF=0.941;EUR_AF=0.9761;SAS_AF=0.9734;AA=G|||;VT=SNP
7	110398648	rs6466359	C	T	100	PASS	AC=4837;AF=0.965855;AN=5008;NS=2504;DP=19454;EAS_AF=0.9782;AMR_AF=0.9712;AFR_AF=0.941;EUR_AF=0.9751;SAS_AF=0.9734;AA=T|||;VT=SNP
7	110399687	rs7782454	A	G	100	PASS	AC=1765;AF=0.352436;AN=5008;NS=2504;DP=16104;EAS_AF=0.6815;AMR_AF=0.4107;AFR_AF=0.0303;EUR_AF=0.3897;SAS_AF=0.3691;AA=A|||;VT=SNP
7	110399812	rs17399012	C	G	100	PASS	AC=1227;AF=0.245008;AN=5008;NS=2504;DP=15989;EAS_AF=0.1052;AMR_AF=0.3199;AFR_AF=0.2428;EUR_AF=0.3728;SAS_AF=0.2076;AA=C|||;VT=SNP
7	110400084	rs12334096	C	A	100	PASS	AC=1205;AF=0.240615;AN=5008;NS=2504;DP=17634;EAS_AF=0.1101;AMR_AF=0.1873;AFR_AF=0.351;EUR_AF=0.166;SAS_AF=0.3405;AA=C|||;VT=SNP
7	110400223	rs17157942	C	T	100	PASS	AC=1652;AF=0.329872;AN=5008;NS=2504;DP=17169;EAS_AF=0.6627;AMR_AF=0.3127;AFR_AF=0.0363;EUR_AF=0.3658;SAS_AF=0.3589;AA=C|||;VT=SNP
7	110400604	rs6954311	C	A	100	PASS	AC=3030;AF=0.605032;AN=5008;NS=2504;DP=18097;EAS_AF=0.2976;AMR_AF=0.5476;AFR_AF=0.9024;EUR_AF=0.5736;SAS_AF=0.593;AA=C|||;VT=SNP
7	110400863	rs11762006	T	C	100	PASS	AC=1774;AF=0.354233;AN=5008;NS=2504;DP=20243;EAS_AF=0.6815;AMR_AF=0.4121;AFR_AF=0.0371;EUR_AF=0.3887;SAS_AF=0.3691;AA=T|||;VT=SNP
7	110402303	rs12533283	T	C	100	PASS	AC=908;AF=0.18131;AN=5008;NS=2504;DP=15909;EAS_AF=0.131;AMR_AF=0.1888;AFR_AF=0.0794;EUR_AF=0.1759;SAS_AF=0.3712;AA=T|||;VT=SNP
7	110402318	rs6964690	G	A	100	PASS	AC=1674;AF=0.334265;AN=5008;NS=2504;DP=15474;EAS_AF=0.1815;AMR_AF=0.3444;AFR_AF=0.4781;EUR_AF=0.3718;SAS_AF=0.2515;AA=G|||;VT=SNP
7	110402850	rs6466360	A	G	100	PASS	AC=1779;AF=0.355232;AN=5008;NS=2504;DP=16956;EAS_AF=0.1905;AMR_AF=0.4424;AFR_AF=0.4796;EUR_AF=0.3926;SAS_AF=0.2566;AA=A|||;VT=SNP
7	110402885	rs7781214	T	A	100	PASS	AC=1353;AF=0.270168;AN=5008;NS=2504;DP=17708;EAS_AF=0.125;AMR_AF=0.2075;AFR_AF=0.3986;EUR_AF=0.2048;SAS_AF=0.3579;AA=T|||;VT=SNP
7	110403480	rs7802472	C	T	100	PASS	AC=4799;AF=0.958267;AN=5008;NS=2504;DP=17734;EAS_AF=0.9762;AMR_AF=0.9597;AFR_AF=0.9395;EUR_AF=0.9622;SAS_AF=0.9601;AA=T|||;VT=SNP
7	110403952	rs7803159	C	T	100	PASS	AC=4803;AF=0.959065;AN=5008;NS=2504;DP=17327;EAS_AF=0.9772;AMR_AF=0.9625;AFR_AF=0.9395;EUR_AF=0.9632;SAS_AF=0.9601;AA=T|||;VT=SNP
7	110404046	rs7803318	C	T	100	PASS	AC=2986;AF=0.596246;AN=5008;NS=2504;DP=17393;EAS_AF=0.2976;AMR_AF=0.549;AFR_AF=0.8805;EUR_AF=0.5755;SAS_AF=0.5746;AA=T|||;VT=SNP
7	110404733	rs1406051	T	G	100	PASS	AC=4808;AF=0.960064;AN=5008;NS=2504;DP=16958;EAS_AF=0.9782;AMR_AF=0.9625;AFR_AF=0.941;EUR_AF=0.9642;SAS_AF=0.9611;AA=G|||;VT=SNP
7	110404841	rs6976233	G	A	100	PASS	AC=1202;AF=0.240016;AN=5008;NS=2504;DP=16903;EAS_AF=0.1101;AMR_AF=0.1859;AFR_AF=0.3563;EUR_AF=0.165;SAS_AF=0.3323;AA=G|||;VT=SNP
7	110405196	rs1406050	A	G	100	PASS	AC=982;AF=0.196086;AN=5008;NS=2504;DP=17336;EAS_AF=0.1071;AMR_AF=0.2839;AFR_AF=0.1362;EUR_AF=0.3111;SAS_AF=0.1881;AA=A|||;VT=SNP
7	110405982	rs13247446	T	G	100	PASS	AC=1316;AF=0.26278;AN=5008;NS=2504;DP=13659;EAS_AF=0.1091;AMR_AF=0.3285;AFR_AF=0.2821;EUR_AF=0.3777;SAS_AF=0.2301;AA=T|||;VT=SNP
7	110406320	rs13236103	C	A	100	PASS	AC=1262;AF=0.251997;AN=5008;NS=2504;DP=15615;EAS_AF=0.1062;AMR_AF=0.3213;AFR_AF=0.2663;EUR_AF=0.3698;SAS_AF=0.2127;AA=C|||;VT=SNP
7	110406988	rs11981602	A	G	100	PASS	AC=1789;AF=0.357228;AN=5008;NS=2504;DP=17540;EAS_AF=0.1935;AMR_AF=0.4438;AFR_AF=0.4766;EUR_AF=0.3926;SAS_AF=0.2669;AA=G|||;VT=SNP
7	110408026	rs7779870	T	C	100	PASS	AC=3224;AF=0.64377;AN=5008;NS=2504;DP=20070;EAS_AF=0.3185;AMR_AF=0.67;AFR_AF=0.913;EUR_AF=0.6183;SAS_AF=0.6227;AA=C|||;VT=SNP
7	110408699	rs56043970	C	T	100	PASS	AC=412;AF=0.0822684;AN=5008;NS=2504;DP=20194;EAS_AF=0.0823;AMR_AF=0.111;AFR_AF=0.1505;EUR_AF=0.0179;SAS_AF=0.0358;AA=c|||;VT=SNP
7	110409361	rs10499999	C	T	100	PASS	AC=1260;AF=0.251597;AN=5008;NS=2504;DP=20172;EAS_AF=0.1062;AMR_AF=0.317;AFR_AF=0.27;EUR_AF=0.3688;SAS_AF=0.2096;AA=C|||;VT=SNP
7	110410206	rs4727746	C	A	100	PASS	AC=1703;AF=0.340056;AN=5008;NS=2504;DP=19066;EAS_AF=0.1895;AMR_AF=0.3401;AFR_AF=0.5038;EUR_AF=0.3678;SAS_AF=0.2454;AA=C|||;VT=SNP
7	110410209	rs6466361	A	G	100	PASS	AC=1392;AF=0.277955;AN=5008;NS=2504;DP=19222;EAS_AF=0.121;AMR_AF=0.2291;AFR_AF=0.3956;EUR_AF=0.2276;SAS_AF=0.3671;AA=A|||;VT=SNP
7	110410652	rs1528036	G	A	100	PASS	AC=986;AF=0.196885;AN=5008;NS=2504;DP=18636;EAS_AF=0.1052;AMR_AF=0.2695;AFR_AF=0.1581;EUR_AF=0.3012;SAS_AF=0.1851;AA=G|||;VT=SNP
7	110411171	rs6980230	A	T	100	PASS	AC=3187;AF=0.636382;AN=5008;NS=2504;DP=21191;EAS_AF=0.3056;AMR_AF=0.6643;AFR_AF=0.9107;EUR_AF=0.6113;SAS_AF=0.6125;AA=A|||;VT=SNP
7	110411716	rs6946794	A	G	100	PASS	AC=1426;AF=0.284744;AN=5008;NS=2504;DP=20739;EAS_AF=0.119;AMR_AF=0.232;AFR_AF=0.4251;EUR_AF=0.2266;SAS_AF=0.363;AA=A|||;VT=SNP
7	110412550	rs73417226	T	C	100	PASS	AC=412;AF=0.0822684;AN=5008;NS=2504;DP=21458;EAS_AF=0.0794;AMR_AF=0.111;AFR_AF=0.1513;EUR_AF=0.0179;SAS_AF=0.0378;AA=T|||;VT=SNP
7	110413695	rs6957823	C	G	100	PASS	AC=1465;AF=0.292532;AN=5008;NS=2504;DP=17073;EAS_AF=0.1349;AMR_AF=0.2305;AFR_AF=0.4402;EUR_AF=0.2256;SAS_AF=0.3681;AA=C|||;VT=SNP
7	110416036	rs28687831	A	G	100	PASS	AC=1357;AF=0.270966;AN=5008;NS=2504;DP=18219;EAS_AF=0.1319;AMR_AF=0.2133;AFR_AF=0.4062;EUR_AF=0.1899;SAS_AF=0.3558;AA=A|||;VT=SNP
7	110416111	rs2396275	T	C	100	PASS	AC=1727;AF=0.344848;AN=5008;NS=2504;DP=17877;EAS_AF=0.6597;AMR_AF=0.4078;AFR_AF=0.0295;EUR_AF=0.3797;SAS_AF=0.3661;AA=T|||;VT=SNP
7	110416342	rs1540855	G	A	100	PASS	AC=1721;AF=0.34365;AN=5008;NS=2504;DP=19684;EAS_AF=0.6597;AMR_AF=0.4049;AFR_AF=0.0287;EUR_AF=0.3847;SAS_AF=0.3579;AA=G|||;VT=SNP
7	110416888	rs1540856	C	T	100	PASS	AC=3062;AF=0.611422;AN=5008;NS=2504;DP=18461;EAS_AF=0.3046;AMR_AF=0.5576;AFR_AF=0.9047;EUR_AF=0.5885;SAS_AF=0.593;AA=T|||;VT=SNP
7	110417282	rs6961628	C	T	100	PASS	AC=2324;AF=0.464058;AN=5008;NS=2504;DP=18063;EAS_AF=0.2183;AMR_AF=0.4813;AFR_AF=0.5741;EUR_AF=0.508;SAS_AF=0.5112;AA=C|||;VT=SNP
7	110417828	rs12540643	C	T	100	PASS	AC=832;AF=0.166134;AN=5008;NS=2504;DP=16819;EAS_AF=0.121;AMR_AF=0.1772;AFR_AF=0.0764;EUR_AF=0.165;SAS_AF=0.3272;AA=C|||;VT=SNP
7	110417877	rs7778445	T	G	100	PASS	AC=411;AF=0.0820687;AN=5008;NS=2504;DP=16514;EAS_AF=0.0843;AMR_AF=0.1081;AFR_AF=0.1483;EUR_AF=0.0179;SAS_AF=0.0378;AA=T|||;VT=SNP
7	110418068	rs6944830	T	G	100	PASS	AC=1656;AF=0.330671;AN=5008;NS=2504;DP=14015;EAS_AF=0.6617;AMR_AF=0.3098;AFR_AF=0.0295;EUR_AF=0.3698;SAS_AF=0.3712;AA=T|||;VT=SNP
7	110418321	rs73716408	C	A	100	PASS	AC=686;AF=0.136981;AN=5008;NS=2504;DP=15373;EAS_AF=0.0804;AMR_AF=0.1556;AFR_AF=0.2579;EUR_AF=0.0845;SAS_AF=0.0726;AA=A|||;VT=SNP
7	110418322	rs4142915	C	T	100	PASS	AC=1667;AF=0.332867;AN=5008;NS=2504;DP=15398;EAS_AF=0.6617;AMR_AF=0.3098;AFR_AF=0.0424;EUR_AF=0.3648;SAS_AF=0.3701;AA=C|||;VT=SNP
7	110418829	rs12530971	C	T	100	PASS	AC=1329;AF=0.265375;AN=5008;NS=2504;DP=17601;EAS_AF=0.1101;AMR_AF=0.2089;AFR_AF=0.4138;EUR_AF=0.2018;SAS_AF=0.3303;AA=C|||;VT=SNP
7	110419154	rs1528041	C	T	100	PASS	AC=2339;AF=0.467053;AN=5008;NS=2504;DP=16037;EAS_AF=0.2163;AMR_AF=0.4841;AFR_AF=0.5961;EUR_AF=0.495;SAS_AF=0.5102;AA=C|||;VT=SNP
7	110419943	rs9886021	G	T	100	PASS	AC=1294;AF=0.258387;AN=5008;NS=2504;DP=15305;EAS_AF=0.1111;AMR_AF=0.2089;AFR_AF=0.4047;EUR_AF=0.1809;SAS_AF=0.3272;AA=G|||;VT=SNP
7	110420448	rs6977769	A	G	100	PASS	AC=4198;AF=0.838259;AN=5008;NS=2504;DP=17763;EAS_AF=0.8929;AMR_AF=0.9121;AFR_AF=0.6543;EUR_AF=0.9095;SAS_AF=0.9049;AA=G|||;VT=SNP
7	110420611	rs6978082	A	G	100	PASS	AC=4198;AF=0.838259;AN=5008;NS=2504;DP=15268;EAS_AF=0.8929;AMR_AF=0.9121;AFR_AF=0.6543;EUR_AF=0.9095;SAS_AF=0.9049;AA=G|||;VT=SNP
7	110421461	rs6945217	C	T	100	PASS	AC=4039;AF=0.80651;AN=5008;NS=2504;DP=14031;EAS_AF=0.8919;AMR_AF=0.8098;AFR_AF=0.6036;EUR_AF=0.8917;SAS_AF=0.9029;AA=C|||;VT=SNP
7	110421689	rs10500000	C	T	100	PASS	AC=1604;AF=0.320288;AN=5008;NS=2504;DP=13455;EAS_AF=0.6548;AMR_AF=0.2997;AFR_AF=0.0295;EUR_AF=0.3618;SAS_AF=0.3405;AA=C|||;VT=SNP
7	110422977	rs11768246	T	C	100	PASS	AC=4177;AF=0.834065;AN=5008;NS=2504;DP=18742;EAS_AF=0.8968;AMR_AF=0.8991;AFR_AF=0.6611;EUR_AF=0.8966;SAS_AF=0.8926;AA=G|||;VT=SNP
7	110424487	rs4730462	T	C	100	PASS	AC=764;AF=0.152556;AN=5008;NS=2504;DP=14967;EAS_AF=0.1071;AMR_AF=0.2478;AFR_AF=0.0234;EUR_AF=0.2972;SAS_AF=0.1575;AA=T|||;VT=SNP
7	110424757	rs10266692	T	C	100	PASS	AC=1365;AF=0.272564;AN=5008;NS=2504;DP=18106;EAS_AF=0.1319;AMR_AF=0.2147;AFR_AF=0.4024;EUR_AF=0.1879;SAS_AF=0.3701;AA=T|||;VT=SNP
7	110425566	rs35403926	C	G	100	PASS	AC=1740;AF=0.347444;AN=5008;NS=2504;DP=16771;EAS_AF=0.6696;AMR_AF=0.4078;AFR_AF=0.0295;EUR_AF=0.3976;SAS_AF=0.3507;AA=C|||;VT=SNP
7	110425570	rs34856804	A	G	100	PASS	AC=1741;AF=0.347644;AN=5008;NS=2504;DP=16664;EAS_AF=0.6706;AMR_AF=0.4078;AFR_AF=0.0295;EUR_AF=0.3976;SAS_AF=0.3507;AA=A|||;VT=SNP
7	110425870	rs1528043	T	C	100	PASS	AC=4845;AF=0.967452;AN=5008;NS=2504;DP=16295;EAS_AF=0.9772;AMR_AF=0.9755;AFR_AF=0.9433;EUR_AF=0.9771;SAS_AF=0.9744;AA=C|||;VT=SNP
7	110427519	rs1528044	A	G	100	PASS	AC=4205;AF=0.839657;AN=5008;NS=2504;DP=18359;EAS_AF=0.8978;AMR_AF=0.9121;AFR_AF=0.6581;EUR_AF=0.9076;SAS_AF=0.9039;AA=G|||;VT=SNP
7	110428249	rs68145477	G	A	100	PASS	AC=1628;AF=0.32508;AN=5008;NS=2504;DP=18867;EAS_AF=0.6647;AMR_AF=0.2983;AFR_AF=0.0416;EUR_AF=0.3579;SAS_AF=0.3436;AA=G|||;VT=SNP
7	110429011	rs2396276	C	T	100	PASS	AC=4795;AF=0.957468;AN=5008;NS=2504;DP=20898;EAS_AF=0.9762;AMR_AF=0.9582;AFR_AF=0.9387;EUR_AF=0.9612;SAS_AF=0.9591;AA=T|||;VT=SNP
7	110429536	rs1881164	C	T	100	PASS	AC=1604;AF=0.320288;AN=5008;NS=2504;DP=20280;EAS_AF=0.6548;AMR_AF=0.304;AFR_AF=0.0295;EUR_AF=0.3579;SAS_AF=0.3415;AA=C|||;VT=SNP
7	110429585	rs1881165	C	T	100	PASS	AC=4769;AF=0.952276;AN=5008;NS=2504;DP=21059;EAS_AF=0.9762;AMR_AF=0.9568;AFR_AF=0.9191;EUR_AF=0.9612;SAS_AF=0.9601;AA=T|||;VT=SNP
7	110429630	rs1918753	A	C	100	PASS	AC=1700;AF=0.339457;AN=5008;NS=2504;DP=21229;EAS_AF=0.6577;AMR_AF=0.402;AFR_AF=0.0287;EUR_AF=0.3817;SAS_AF=0.3436;AA=A|||;VT=SNP
7	110430736	rs1528033	C	T	100	PASS	AC=3966;AF=0.791933;AN=5008;NS=2504;DP=17988;EAS_AF=0.8909;AMR_AF=0.7939;AFR_AF=0.587;EUR_AF=0.8777;SAS_AF=0.8773;AA=C|||;VT=SNP
7	110431687	rs6970864	C	T	100	PASS	AC=411;AF=0.0820687;AN=5008;NS=2504;DP=18492;EAS_AF=0.0794;AMR_AF=0.111;AFR_AF=0.1505;EUR_AF=0.0179;SAS_AF=0.0378;AA=C|||;VT=SNP
7	110431933	rs7803713	C	T	100	PASS	AC=4018;AF=0.802316;AN=5008;NS=2504;DP=19796;EAS_AF=0.8968;AMR_AF=0.8069;AFR_AF=0.5877;EUR_AF=0.8917;SAS_AF=0.8998;AA=C|||;VT=SNP
7	110432073	rs7803759	A	G	100	PASS	AC=4044;AF=0.807508;AN=5008;NS=2504;DP=20782;EAS_AF=0.8968;AMR_AF=0.8112;AFR_AF=0.6036;EUR_AF=0.8917;SAS_AF=0.9018;AA=G|||;VT=SNP
7	110432174	rs7787197	T	A	100	PASS	AC=4026;AF=0.803914;AN=5008;NS=2504;DP=19489;EAS_AF=0.8968;AMR_AF=0.8069;AFR_AF=0.5938;EUR_AF=0.8917;SAS_AF=0.8998;AA=T|||;VT=SNP
7	110432232	rs4730463	C	T	100	PASS	AC=417;AF=0.0832668;AN=5008;NS=2504;DP=18866;EAS_AF=0.0804;AMR_AF=0.111;AFR_AF=0.1543;EUR_AF=0.0179;SAS_AF=0.0378;AA=C|||;VT=SNP
7	110432334	rs4730464	A	G	100	PASS	AC=4809;AF=0.960264;AN=5008;NS=2504;DP=18718;EAS_AF=0.9772;AMR_AF=0.9697;AFR_AF=0.9221;EUR_AF=0.9751;SAS_AF=0.9724;AA=G|||;VT=SNP
7	110432385	rs10262138	G	A	100	PASS	AC=4032;AF=0.805112;AN=5008;NS=2504;DP=18332;EAS_AF=0.8968;AMR_AF=0.8098;AFR_AF=0.5968;EUR_AF=0.8917;SAS_AF=0.8998;AA=A|||;VT=SNP
7	110432451	rs6976164	G	T	100	PASS	AC=4843;AF=0.967053;AN=5008;NS=2504;DP=16054;EAS_AF=0.9772;AMR_AF=0.9712;AFR_AF=0.9463;EUR_AF=0.9761;SAS_AF=0.9724;AA=T|||;VT=SNP
7	110432527	rs12537293	G	A	100	PASS	AC=953;AF=0.190296;AN=5008;NS=2504;DP=16394;EAS_AF=0.1052;AMR_AF=0.2622;AFR_AF=0.1619;EUR_AF=0.2734;SAS_AF=0.18;AA=G|||;VT=SNP
7	110432939	rs2396277	G	T	100	PASS	AC=703;AF=0.140375;AN=5008;NS=2504;DP=16197;EAS_AF=0.1042;AMR_AF=0.2363;AFR_AF=0.0227;EUR_AF=0.2604;SAS_AF=0.1452;AA=G|||;VT=SNP
7	110434178	rs34827866	A	G	100	PASS	AC=999;AF=0.199481;AN=5008;NS=2504;DP=17562;EAS_AF=0.1151;AMR_AF=0.2709;AFR_AF=0.1626;EUR_AF=0.2873;SAS_AF=0.1953;AA=A|||;VT=SNP
7	110435602	rs1950004	T	C	100	PASS	AC=2371;AF=0.473442;AN=5008;NS=2504;DP=17931;EAS_AF=0.2331;AMR_AF=0.4914;AFR_AF=0.5643;EUR_AF=0.5139;SAS_AF=0.544;AA=T|||;VT=SNP
7	110435949	rs6466362	G	A	100	PASS	AC=4077;AF=0.814097;AN=5008;NS=2504;DP=20366;EAS_AF=0.8919;AMR_AF=0.8919;AFR_AF=0.5923;EUR_AF=0.8966;SAS_AF=0.8937;AA=A|||;VT=SNP
7	110436638	rs67082610	T	C	100	PASS	AC=1808;AF=0.361022;AN=5008;NS=2504;DP=17574;EAS_AF=0.6756;AMR_AF=0.4179;AFR_AF=0.031;EUR_AF=0.4185;SAS_AF=0.3834;AA=T|||;VT=SNP
7	110437435	rs10260741	C	G	100	PASS	AC=2305;AF=0.460264;AN=5008;NS=2504;DP=15192;EAS_AF=0.2252;AMR_AF=0.4899;AFR_AF=0.5545;EUR_AF=0.4911;SAS_AF=0.5225;AA=C|||;VT=SNP
7	110439912	rs17157977	T	C	100	PASS	AC=499;AF=0.0996406;AN=5008;NS=2504;DP=16288;EAS_AF=0.0933;AMR_AF=0.1138;AFR_AF=0.202;EUR_AF=0.0199;SAS_AF=0.0399;AA=T|||;VT=SNP
7	110440775	rs7786578	G	T	100	PASS	AC=3981;AF=0.794928;AN=5008;NS=2504;DP=18579;EAS_AF=0.8829;AMR_AF=0.7939;AFR_AF=0.5968;EUR_AF=0.8757;SAS_AF=0.8896;AA=T|||;VT=SNP
7	110441350	rs17157982	T	C	100	PASS	AC=499;AF=0.0996406;AN=5008;NS=2504;DP=18752;EAS_AF=0.0843;AMR_AF=0.1153;AFR_AF=0.211;EUR_AF=0.0179;SAS_AF=0.0378;AA=T|||;VT=SNP
7	110441855	rs10500002	G	A	100	PASS	AC=856;AF=0.170927;AN=5008;NS=2504;DP=21105;EAS_AF=0.1101;AMR_AF=0.1916;AFR_AF=0.0802;EUR_AF=0.1809;SAS_AF=0.3313;AA=G|||;VT=SNP
7	110442333	rs2894578	G	A	100	PASS	AC=4846;AF=0.967652;AN=5008;NS=2504;DP=13120;EAS_AF=0.9772;AMR_AF=0.9712;AFR_AF=0.9486;EUR_AF=0.9751;SAS_AF=0.9734;AA=A|||;VT=SNP
7	110442772	rs1528039	A	G	100	PASS	AC=1352;AF=0.269968;AN=5008;NS=2504;DP=14723;EAS_AF=0.1399;AMR_AF=0.2205;AFR_AF=0.3676;EUR_AF=0.2237;SAS_AF=0.3548;AA=A|||;VT=SNP
7	110443171	rs1358434	G	A	100	PASS	AC=979;AF=0.195487;AN=5008;NS=2504;DP=21103;EAS_AF=0.1151;AMR_AF=0.2651;AFR_AF=0.1641;EUR_AF=0.2763;SAS_AF=0.1881;AA=G|||;VT=SNP
7	110443620	rs1528040	A	G	100	PASS	AC=4522;AF=0.902955;AN=5008;NS=2504;DP=19165;EAS_AF=0.9762;AMR_AF=0.9222;AFR_AF=0.8041;EUR_AF=0.9085;SAS_AF=0.9417;AA=G|||;VT=SNP
7	110444656	rs1013938	C	T	100	PASS	AC=1631;AF=0.325679;AN=5008;NS=2504;DP=20772;EAS_AF=0.6538;AMR_AF=0.3084;AFR_AF=0.0182;EUR_AF=0.3887;SAS_AF=0.3507;AA=C|||;VT=SNP
7	110445011	rs1013939	A	C	100	PASS	AC=4520;AF=0.902556;AN=5008;NS=2504;DP=17231;EAS_AF=0.9762;AMR_AF=0.9236;AFR_AF=0.8033;EUR_AF=0.9085;SAS_AF=0.9397;AA=C|||;VT=SNP
7	110447253	rs16873230	C	G	100	PASS	AC=4433;AF=0.885184;AN=5008;NS=2504;DP=18433;EAS_AF=0.9762;AMR_AF=0.8256;AFR_AF=0.795;EUR_AF=0.9036;SAS_AF=0.9366;AA=G|||;VT=SNP
7	110448308	rs1528042	T	G	100	PASS	AC=4849;AF=0.968251;AN=5008;NS=2504;DP=17003;EAS_AF=0.9772;AMR_AF=0.9755;AFR_AF=0.9478;EUR_AF=0.9761;SAS_AF=0.9734;AA=G|||;VT=SNP
7	110448467	rs1881172	A	C	100	PASS	AC=4849;AF=0.968251;AN=5008;NS=2504;DP=18380;EAS_AF=0.9772;AMR_AF=0.9755;AFR_AF=0.9478;EUR_AF=0.9761;SAS_AF=0.9734;AA=a|||;VT=SNP
7	110449407	rs4727747	A	G	100	PASS	AC=4485;AF=0.895567;AN=5008;NS=2504;DP=14884;EAS_AF=0.9762;AMR_AF=0.9236;AFR_AF=0.7761;EUR_AF=0.9085;SAS_AF=0.9407;AA=A|||;VT=SNP
7	110450051	rs17400175	C	T	100	PASS	AC=820;AF=0.163738;AN=5008;NS=2504;DP=15385;EAS_AF=0.127;AMR_AF=0.1787;AFR_AF=0.0658;EUR_AF=0.163;SAS_AF=0.3241;AA=C|||;VT=SNP
7	110450723	rs1881171	A	T	100	PASS	AC=4396;AF=0.877796;AN=5008;NS=2504;DP=18339;EAS_AF=0.9762;AMR_AF=0.8156;AFR_AF=0.7935;EUR_AF=0.8897;SAS_AF=0.9223;AA=A|||;VT=SNP
7	110451171	rs1881170	C	T	100	PASS	AC=4848;AF=0.968051;AN=5008;NS=2504;DP=16415;EAS_AF=0.9772;AMR_AF=0.9741;AFR_AF=0.9478;EUR_AF=0.9761;SAS_AF=0.9734;AA=T|||;VT=SNP
7	110451186	rs1881169	G	A	100	PASS	AC=4269;AF=0.852436;AN=5008;NS=2504;DP=16947;EAS_AF=0.9762;AMR_AF=0.8184;AFR_AF=0.6755;EUR_AF=0.9036;SAS_AF=0.9356;AA=G|||;VT=SNP
7	110451356	rs2396279	A	G	100	PASS	AC=4288;AF=0.85623;AN=5008;NS=2504;DP=15446;EAS_AF=0.9762;AMR_AF=0.8228;AFR_AF=0.6876;EUR_AF=0.9036;SAS_AF=0.9356;AA=G|||;VT=SNP
7	110451383	rs7778910	C	A	100	PASS	AC=3053;AF=0.609625;AN=5008;NS=2504;DP=14889;EAS_AF=0.3016;AMR_AF=0.5562;AFR_AF=0.9297;EUR_AF=0.5557;SAS_AF=0.5879;AA=A|||;VT=SNP
7	110451719	rs79004373	T	C	100	PASS	AC=406;AF=0.0810703;AN=5008;NS=2504;DP=18370;EAS_AF=0.0794;AMR_AF=0.1081;AFR_AF=0.1483;EUR_AF=0.0179;SAS_AF=0.0378;AA=T|||;VT=SNP
7	110452753	rs1406054	A	G	100	PASS	AC=4145;AF=0.827676;AN=5008;NS=2504;DP=19762;EAS_AF=0.9038;AMR_AF=0.8963;AFR_AF=0.6362;EUR_AF=0.8827;SAS_AF=0.9029;AA=A|||;VT=SNP
7	110453359	rs10046548	T	C	100	PASS	AC=1315;AF=0.26258;AN=5008;NS=2504;DP=15591;EAS_AF=0.1379;AMR_AF=0.1974;AFR_AF=0.3933;EUR_AF=0.167;SAS_AF=0.3589;AA=T|||;VT=SNP
7	110454356	rs17400294	T	C	100	PASS	AC=198;AF=0.0395367;AN=5008;NS=2504;DP=14087;EAS_AF=0.0308;AMR_AF=0.0389;AFR_AF=0.0038;EUR_AF=0.0626;SAS_AF=0.0736;AA=T|||;VT=SNP
7	110457261	rs12531706	A	C	100	PASS	AC=990;AF=0.197684;AN=5008;NS=2504;DP=21227;EAS_AF=0.0952;AMR_AF=0.2781;AFR_AF=0.1679;EUR_AF=0.2942;SAS_AF=0.1871;AA=a|||;VT=SNP
7	110457492	rs77990495	C	A	100	PASS	AC=727;AF=0.145168;AN=5008;NS=2504;DP=20662;EAS_AF=0.0923;AMR_AF=0.2522;AFR_AF=0.0234;EUR_AF=0.2773;SAS_AF=0.1524;AA=c|||;VT=SNP
7	110459124	rs35081301	C	T	100	PASS	AC=2068;AF=0.412939;AN=5008;NS=2504;DP=17418;EAS_AF=0.752;AMR_AF=0.4323;AFR_AF=0.1248;EUR_AF=0.4453;SAS_AF=0.4059;AA=C|||;VT=SNP
7	110459722	rs2030966	A	G	100	PASS	AC=2150;AF=0.429313;AN=5008;NS=2504;DP=16334;EAS_AF=0.7698;AMR_AF=0.4352;AFR_AF=0.1604;EUR_AF=0.4463;SAS_AF=0.4202;AA=A|||;VT=SNP
7	110459927	rs1569122	G	A	100	PASS	AC=1220;AF=0.24361;AN=5008;NS=2504;DP=16725;EAS_AF=0.1121;AMR_AF=0.2061;AFR_AF=0.3411;EUR_AF=0.1849;SAS_AF=0.3344;AA=G|||;VT=SNP
7	110460158	rs35254164	C	T	100	PASS	AC=954;AF=0.190495;AN=5008;NS=2504;DP=15675;EAS_AF=0.0933;AMR_AF=0.268;AFR_AF=0.1679;EUR_AF=0.2803;SAS_AF=0.1738;AA=C|||;VT=SNP
7	110461524	rs73192866	A	C	100	PASS	AC=1033;AF=0.20627;AN=5008;NS=2504;DP=18053;EAS_AF=0.129;AMR_AF=0.281;AFR_AF=0.1687;EUR_AF=0.2992;SAS_AF=0.1881;AA=A|||;VT=SNP
7	110463123	rs56291336	A	G	100	PASS	AC=207;AF=0.0413339;AN=5008;NS=2504;DP=17027;EAS_AF=0.0317;AMR_AF=0.0389;AFR_AF=0.0038;EUR_AF=0.0656;SAS_AF=0.0787;AA=A|||;VT=SNP
7	110463333	rs76789620	A	G	100	PASS	AC=236;AF=0.0471246;AN=5008;NS=2504;DP=13105;EAS_AF=0.0952;AMR_AF=0.0951;AFR_AF=0.0159;EUR_AF=0.0159;SAS_AF=0.0378;AA=A|||;VT=SNP
7	110463504	rs35603750	A	T	100	PASS	AC=710;AF=0.141773;AN=5008;NS=2504;DP=11041;EAS_AF=0.121;AMR_AF=0.2219;AFR_AF=0.0129;EUR_AF=0.2624;SAS_AF=0.1564;AA=A|||;VT=SNP
7	110465198	rs139466697	C	A	100	PASS	AC=238;AF=0.047524;AN=5008;NS=2504;DP=19961;EAS_AF=0.0813;AMR_AF=0.0202;AFR_AF=0.0552;EUR_AF=0.0308;SAS_AF=0.0389;AA=C|||;VT=SNP
7	110466098	rs150302327	C	A	100	PASS	AC=805;AF=0.160743;AN=5008;NS=2504;DP=21674;EAS_AF=0.1121;AMR_AF=0.1758;AFR_AF=0.0734;EUR_AF=0.16;SAS_AF=0.319;AA=C|||;VT=SNP
7	110466391	rs113813058	G	A	100	PASS	AC=956;AF=0.190895;AN=5008;NS=2504;DP=20328;EAS_AF=0.121;AMR_AF=0.2392;AFR_AF=0.1815;EUR_AF=0.2594;SAS_AF=0.1708;AA=G|||;VT=SNP
7	110466723	rs9648955	T	C	100	PASS	AC=1259;AF=0.251398;AN=5008;NS=2504;DP=14181;EAS_AF=0.4692;AMR_AF=0.3012;AFR_AF=0.0212;EUR_AF=0.2903;SAS_AF=0.2628;AA=T|||;VT=SNP
7	110466771	rs9648956	A	G	100	PASS	AC=1897;AF=0.378794;AN=5008;NS=2504;DP=14129;EAS_AF=0.6577;AMR_AF=0.451;AFR_AF=0.0688;EUR_AF=0.4433;SAS_AF=0.3926;AA=A|||;VT=SNP
7	110466902	rs12535077	A	C	100	PASS	AC=856;AF=0.170927;AN=5008;NS=2504;DP=13815;EAS_AF=0.1181;AMR_AF=0.1902;AFR_AF=0.0749;EUR_AF=0.1759;SAS_AF=0.3364;AA=A|||;VT=SNP
7	110467221	rs10279573	C	T	100	PASS	AC=1173;AF=0.234225;AN=5008;NS=2504;DP=17844;EAS_AF=0.1171;AMR_AF=0.1902;AFR_AF=0.3396;EUR_AF=0.161;SAS_AF=0.319;AA=C|||;VT=SNP
7	110468024	rs17400357	A	G	100	PASS	AC=2151;AF=0.429513;AN=5008;NS=2504;DP=17358;EAS_AF=0.7431;AMR_AF=0.4712;AFR_AF=0.1331;EUR_AF=0.4742;SAS_AF=0.4315;AA=A|||;VT=SNP
7	110468988	rs1528034	A	G	100	PASS	AC=2185;AF=0.436302;AN=5008;NS=2504;DP=19066;EAS_AF=0.7421;AMR_AF=0.4769;AFR_AF=0.1558;EUR_AF=0.4771;SAS_AF=0.4294;AA=A|||;VT=SNP
7	110469615	rs2030967	C	G	100	PASS	AC=2602;AF=0.519569;AN=5008;NS=2504;DP=15790;EAS_AF=0.7321;AMR_AF=0.5202;AFR_AF=0.3949;EUR_AF=0.5348;SAS_AF=0.453;AA=G|||;VT=SNP
7	110470330	rs62464027	A	G	100	PASS	AC=486;AF=0.0970447;AN=5008;NS=2504;DP=16560;EAS_AF=0.0893;AMR_AF=0.1715;AFR_AF=0.0061;EUR_AF=0.1819;SAS_AF=0.0879;AA=A|||;VT=SNP
7	110470629	rs1528035	T	C	100	PASS	AC=3870;AF=0.772764;AN=5008;NS=2504;DP=17706;EAS_AF=0.8562;AMR_AF=0.7305;AFR_AF=0.7693;EUR_AF=0.7048;SAS_AF=0.7914;AA=C|||;VT=SNP
7	110471397	rs953146	A	G	100	PASS	AC=2117;AF=0.422724;AN=5008;NS=2504;DP=18157;EAS_AF=0.7054;AMR_AF=0.4712;AFR_AF=0.1407;EUR_AF=0.4722;SAS_AF=0.4274;AA=A|||;VT=SNP
7	110471452	rs953143	T	C	100	PASS	AC=971;AF=0.19389;AN=5008;NS=2504;DP=17667;EAS_AF=0.1587;AMR_AF=0.2378;AFR_AF=0.1543;EUR_AF=0.2604;SAS_AF=0.184;AA=T|||;VT=SNP
7	110472637	rs12674353	G	A	100	PASS	AC=1026;AF=0.204872;AN=5008;NS=2504;DP=17892;EAS_AF=0.1121;AMR_AF=0.1816;AFR_AF=0.2458;EUR_AF=0.1581;SAS_AF=0.3098;AA=G|||;VT=SNP
7	110472659	rs1106774	C	T	100	PASS	AC=2050;AF=0.409345;AN=5008;NS=2504;DP=19061;EAS_AF=0.2708;AMR_AF=0.4222;AFR_AF=0.447;EUR_AF=0.4125;SAS_AF=0.4888;AA=C|||;VT=SNP
7	110473012	rs12540913	G	A	100	PASS	AC=950;AF=0.189696;AN=5008;NS=2504;DP=17163;EAS_AF=0.1587;AMR_AF=0.2363;AFR_AF=0.1475;EUR_AF=0.2545;SAS_AF=0.1789;AA=G|||;VT=SNP
7	110473264	rs34515977	G	A	100	PASS	AC=1167;AF=0.233027;AN=5008;NS=2504;DP=17451;EAS_AF=0.4117;AMR_AF=0.2118;AFR_AF=0.0242;EUR_AF=0.2843;SAS_AF=0.2935;AA=G|||;VT=SNP
7	110473457	rs12533781	T	G	100	PASS	AC=965;AF=0.192692;AN=5008;NS=2504;DP=12234;EAS_AF=0.1597;AMR_AF=0.2392;AFR_AF=0.1475;EUR_AF=0.2575;SAS_AF=0.1881;AA=T|||;VT=SNP
7	110473513	rs3997512	G	A	100	PASS	AC=3639;AF=0.726637;AN=5008;NS=2504;DP=14052;EAS_AF=0.8621;AMR_AF=0.7565;AFR_AF=0.6089;EUR_AF=0.7654;SAS_AF=0.6851;AA=G|||;VT=SNP
7	110473986	rs17158017	T	A	100	PASS	AC=992;AF=0.198083;AN=5008;NS=2504;DP=16086;EAS_AF=0.1111;AMR_AF=0.183;AFR_AF=0.2458;EUR_AF=0.159;SAS_AF=0.274;AA=T|||;VT=SNP
7	110474347	rs12531783	C	T	100	PASS	AC=4814;AF=0.961262;AN=5008;NS=2504;DP=14284;EAS_AF=0.9772;AMR_AF=0.9741;AFR_AF=0.9221;EUR_AF=0.9742;SAS_AF=0.9755;AA=T|||;VT=SNP
7	110475186	rs12531989	C	A	100	PASS	AC=2008;AF=0.400958;AN=5008;NS=2504;DP=18828;EAS_AF=0.2708;AMR_AF=0.4222;AFR_AF=0.4463;EUR_AF=0.4076;SAS_AF=0.4519;AA=C|||;VT=SNP
7	110475204	rs12532033	G	T	100	PASS	AC=2005;AF=0.400359;AN=5008;NS=2504;DP=18456;EAS_AF=0.2708;AMR_AF=0.4207;AFR_AF=0.4463;EUR_AF=0.4076;SAS_AF=0.4499;AA=G|||;VT=SNP
7	110476206	rs11487097	G	C	100	PASS	AC=2008;AF=0.400958;AN=5008;NS=2504;DP=18797;EAS_AF=0.2768;AMR_AF=0.4179;AFR_AF=0.4425;EUR_AF=0.4066;SAS_AF=0.455;AA=G|||;VT=SNP
7	110477073	rs11767545	T	C	100	PASS	AC=2227;AF=0.444688;AN=5008;NS=2504;DP=17134;EAS_AF=0.6935;AMR_AF=0.4885;AFR_AF=0.1399;EUR_AF=0.5119;SAS_AF=0.5;AA=T|||;VT=SNP
7	110477566	rs10280436	C	T	100	PASS	AC=3912;AF=0.78115;AN=5008;NS=2504;DP=17629;EAS_AF=0.8403;AMR_AF=0.7608;AFR_AF=0.8722;EUR_AF=0.7843;SAS_AF=0.6084;AA=T|||;VT=SNP
7	110478355	rs73194899	G	A	100	PASS	AC=243;AF=0.0485224;AN=5008;NS=2504;DP=17789;EAS_AF=0.0645;AMR_AF=0.0389;AFR_AF=0.0159;EUR_AF=0.0606;SAS_AF=0.0706;AA=G|||;VT=SNP
7	110478840	rs58858012	A	G	100	PASS	AC=658;AF=0.13139;AN=5008;NS=2504;DP=17839;EAS_AF=0.0169;AMR_AF=0.062;AFR_AF=0.3843;EUR_AF=0.0527;SAS_AF=0.0378;AA=A|||;VT=SNP
7	110479277	rs61355032	C	T	100	PASS	AC=543;AF=0.108427;AN=5008;NS=2504;DP=17477;EAS_AF=0.0169;AMR_AF=0.0591;AFR_AF=0.2995;EUR_AF=0.0527;SAS_AF=0.0368;AA=A|||;VT=SNP
7	110479425	rs58612379	A	C	100	PASS	AC=471;AF=0.0940495;AN=5008;NS=2504;DP=17185;EAS_AF=0.0169;AMR_AF=0.0461;AFR_AF=0.2496;EUR_AF=0.0557;SAS_AF=0.0368;AA=A|||;VT=SNP
7	110479534	rs73194901	T	C	100	PASS	AC=254;AF=0.0507188;AN=5008;NS=2504;DP=15248;EAS_AF=0.0685;AMR_AF=0.0389;AFR_AF=0.0159;EUR_AF=0.0606;SAS_AF=0.0777;AA=T|||;VT=SNP
7	110479535	rs12531640	G	T	100	PASS	AC=694;AF=0.138578;AN=5008;NS=2504;DP=15187;EAS_AF=0.1151;AMR_AF=0.1729;AFR_AF=0.0348;EUR_AF=0.1322;SAS_AF=0.2853;AA=G|||;VT=SNP
7	110479813	rs73196803	A	C	100	PASS	AC=256;AF=0.0511182;AN=5008;NS=2504;DP=14963;EAS_AF=0.0685;AMR_AF=0.0389;AFR_AF=0.0174;EUR_AF=0.0606;SAS_AF=0.0777;AA=A|||;VT=SNP
7	110480109	rs75828991	T	C	100	PASS	AC=771;AF=0.153954;AN=5008;NS=2504;DP=17006;EAS_AF=0.1339;AMR_AF=0.1787;AFR_AF=0.0356;EUR_AF=0.1421;SAS_AF=0.3292;AA=T|||;VT=SNP
7	110480458	rs10233811	C	T	100	PASS	AC=3923;AF=0.783347;AN=5008;NS=2504;DP=16113;EAS_AF=0.9067;AMR_AF=0.8862;AFR_AF=0.534;EUR_AF=0.8708;SAS_AF=0.8303;AA=C|||;VT=SNP
7	110480645	rs55798954	C	T	100	PASS	AC=650;AF=0.129792;AN=5008;NS=2504;DP=15283;EAS_AF=0.0169;AMR_AF=0.062;AFR_AF=0.3767;EUR_AF=0.0557;SAS_AF=0.0368;AA=C|||;VT=SNP
7	110480824	rs6960391	T	C	100	PASS	AC=4757;AF=0.94988;AN=5008;NS=2504;DP=15840;EAS_AF=0.9782;AMR_AF=0.951;AFR_AF=0.9508;EUR_AF=0.9463;SAS_AF=0.9223;AA=C|||;VT=SNP
7	110482096	rs12670438	T	C	100	PASS	AC=569;AF=0.113618;AN=5008;NS=2504;DP=16880;EAS_AF=0.131;AMR_AF=0.1311;AFR_AF=0.0121;EUR_AF=0.0557;SAS_AF=0.2802;AA=T|||;VT=SNP
7	110482753	rs10500003	C	T	100	PASS	AC=2363;AF=0.471845;AN=5008;NS=2504;DP=19869;EAS_AF=0.3294;AMR_AF=0.3141;AFR_AF=0.8185;EUR_AF=0.2873;SAS_AF=0.4519;AA=T|||;VT=SNP
7	110483677	rs799617	C	T	100	PASS	AC=1227;AF=0.245008;AN=5008;NS=2504;DP=20233;EAS_AF=0.4425;AMR_AF=0.1888;AFR_AF=0.1725;EUR_AF=0.2117;SAS_AF=0.2137;AA=T|||;VT=SNP
7	110484091	rs714111	C	T	100	PASS	AC=3196;AF=0.638179;AN=5008;NS=2504;DP=18065;EAS_AF=0.8433;AMR_AF=0.6844;AFR_AF=0.2867;EUR_AF=0.7425;SAS_AF=0.7618;AA=T|||;VT=SNP
7	110484338	rs7793967	C	G	100	PASS	AC=3248;AF=0.648562;AN=5008;NS=2504;DP=17592;EAS_AF=0.6716;AMR_AF=0.5692;AFR_AF=0.7156;EUR_AF=0.5288;SAS_AF=0.7137;AA=G|||;VT=SNP
7	110484983	rs2396280	A	G	100	PASS	AC=2982;AF=0.595447;AN=5008;NS=2504;DP=16230;EAS_AF=0.8135;AMR_AF=0.4553;AFR_AF=0.5166;EUR_AF=0.4712;SAS_AF=0.7045;AA=A|||;VT=SNP
7	110484999	rs2396281	T	G	100	PASS	AC=2982;AF=0.595447;AN=5008;NS=2504;DP=16353;EAS_AF=0.8135;AMR_AF=0.4539;AFR_AF=0.5166;EUR_AF=0.4712;SAS_AF=0.7055;AA=G|||;VT=SNP
7	110485124	rs2396282	T	C	100	PASS	AC=2979;AF=0.594848;AN=5008;NS=2504;DP=17355;EAS_AF=0.8125;AMR_AF=0.4553;AFR_AF=0.5166;EUR_AF=0.4702;SAS_AF=0.7035;AA=C|||;VT=SNP
7	110485288	rs9886295	T	A	100	PASS	AC=2979;AF=0.594848;AN=5008;NS=2504;DP=16530;EAS_AF=0.8125;AMR_AF=0.4568;AFR_AF=0.5159;EUR_AF=0.4702;SAS_AF=0.7035;AA=T|||;VT=SNP
7	110485378	rs799618	G	A	100	PASS	AC=3668;AF=0.732428;AN=5008;NS=2504;DP=14788;EAS_AF=0.8611;AMR_AF=0.5288;AFR_AF=0.8593;EUR_AF=0.5129;SAS_AF=0.7986;AA=A|||;VT=SNP
7	110485505	rs13222191	A	G	100	PASS	AC=2033;AF=0.40595;AN=5008;NS=2504;DP=14398;EAS_AF=0.6528;AMR_AF=0.4049;AFR_AF=0.0847;EUR_AF=0.4304;SAS_AF=0.5613;AA=A|||;VT=SNP
7	110487581	rs799620	C	T	100	PASS	AC=3243;AF=0.647564;AN=5008;NS=2504;DP=18292;EAS_AF=0.8095;AMR_AF=0.4741;AFR_AF=0.7118;EUR_AF=0.4732;SAS_AF=0.6963;AA=T|||;VT=SNP
7	110487714	rs12536318	T	C	100	PASS	AC=3025;AF=0.604034;AN=5008;NS=2504;DP=17020;EAS_AF=0.8085;AMR_AF=0.4611;AFR_AF=0.5522;EUR_AF=0.4732;SAS_AF=0.6994;AA=C|||;VT=SNP
7	110489975	rs12537852	T	G	100	PASS	AC=1852;AF=0.369808;AN=5008;NS=2504;DP=12448;EAS_AF=0.6508;AMR_AF=0.3732;AFR_AF=0.0507;EUR_AF=0.3797;SAS_AF=0.499;AA=T|||;VT=SNP
7	110491581	rs1528037	C	T	100	PASS	AC=2607;AF=0.520567;AN=5008;NS=2504;DP=19726;EAS_AF=0.8095;AMR_AF=0.4207;AFR_AF=0.2837;EUR_AF=0.4423;SAS_AF=0.6943;AA=C|||;VT=SNP
7	110493256	rs799650	T	C	100	PASS	AC=2878;AF=0.574681;AN=5008;NS=2504;DP=19620;EAS_AF=0.8105;AMR_AF=0.4366;AFR_AF=0.4743;EUR_AF=0.4443;SAS_AF=0.6994;AA=C|||;VT=SNP
7	110493495	rs799651	G	A	100	PASS	AC=2741;AF=0.547324;AN=5008;NS=2504;DP=17853;EAS_AF=0.8095;AMR_AF=0.4265;AFR_AF=0.3797;EUR_AF=0.4423;SAS_AF=0.6973;AA=A|||;VT=SNP
7	110493882	rs799652	T	C	100	PASS	AC=2983;AF=0.595647;AN=5008;NS=2504;DP=16796;EAS_AF=0.8125;AMR_AF=0.4452;AFR_AF=0.5477;EUR_AF=0.4443;SAS_AF=0.6994;AA=C|||;VT=SNP
7	110493888	rs12667846	A	G	100	PASS	AC=560;AF=0.111821;AN=5008;NS=2504;DP=16697;EAS_AF=0.1706;AMR_AF=0.0331;AFR_AF=0.1853;EUR_AF=0.0258;SAS_AF=0.0961;AA=A|||;VT=SNP
7	110493891	rs799653	C	A	100	PASS	AC=2930;AF=0.585064;AN=5008;NS=2504;DP=16614;EAS_AF=0.8115;AMR_AF=0.4424;AFR_AF=0.5106;EUR_AF=0.4443;SAS_AF=0.6984;AA=A|||;VT=SNP
7	110494098	rs6944312	G	A	100	PASS	AC=3668;AF=0.732428;AN=5008;NS=2504;DP=15630;EAS_AF=0.8591;AMR_AF=0.5259;AFR_AF=0.8601;EUR_AF=0.5159;SAS_AF=0.7986;AA=A|||;VT=SNP
7	110494399	rs6948090	A	G	100	PASS	AC=2980;AF=0.595048;AN=5008;NS=2504;DP=14434;EAS_AF=0.8115;AMR_AF=0.4452;AFR_AF=0.5454;EUR_AF=0.4443;SAS_AF=0.7004;AA=G|||;VT=SNP
7	110495002	rs6466363	T	A	100	PASS	AC=3038;AF=0.606629;AN=5008;NS=2504;DP=18124;EAS_AF=0.8085;AMR_AF=0.4524;AFR_AF=0.5908;EUR_AF=0.4433;SAS_AF=0.6973;AA=A|||;VT=SNP
7	110495290	rs6973561	T	G	100	PASS	AC=3681;AF=0.735024;AN=5008;NS=2504;DP=20082;EAS_AF=0.8591;AMR_AF=0.5317;AFR_AF=0.8684;EUR_AF=0.5139;SAS_AF=0.7986;AA=G|||;VT=SNP
7	110495462	rs6954148	G	T	100	PASS	AC=2985;AF=0.596046;AN=5008;NS=2504;DP=18865;EAS_AF=0.8095;AMR_AF=0.4467;AFR_AF=0.556;EUR_AF=0.4423;SAS_AF=0.6943;AA=T|||;VT=SNP
7	110497173	rs740341	A	G	100	PASS	AC=3669;AF=0.732628;AN=5008;NS=2504;DP=18948;EAS_AF=0.8591;AMR_AF=0.5259;AFR_AF=0.8616;EUR_AF=0.5149;SAS_AF=0.7986;AA=G|||;VT=SNP
7	110499232	rs799642	A	G	100	PASS	AC=2859;AF=0.570887;AN=5008;NS=2504;DP=15585;EAS_AF=0.6845;AMR_AF=0.4841;AFR_AF=0.5416;EUR_AF=0.4781;SAS_AF=0.6503;AA=G|||;VT=SNP
7	110499965	rs764864	C	T	100	PASS	AC=2395;AF=0.478235;AN=5008;NS=2504;DP=16212;EAS_AF=0.6825;AMR_AF=0.451;AFR_AF=0.2186;EUR_AF=0.4751;SAS_AF=0.6411;AA=C|||;VT=SNP
7	110500979	rs17158049	T	C	100	PASS	AC=699;AF=0.139577;AN=5008;NS=2504;DP=15807;EAS_AF=0.1696;AMR_AF=0.0375;AFR_AF=0.2421;EUR_AF=0.0378;SAS_AF=0.1472;AA=T|||;VT=SNP
7	110501952	rs799643	A	T	100	PASS	AC=2812;AF=0.561502;AN=5008;NS=2504;DP=12909;EAS_AF=0.6835;AMR_AF=0.4827;AFR_AF=0.5113;EUR_AF=0.4761;SAS_AF=0.6472;AA=T|||;VT=SNP
7	110502906	rs77176779	T	G	100	PASS	AC=353;AF=0.0704872;AN=5008;NS=2504;DP=15259;EAS_AF=0.0516;AMR_AF=0.049;AFR_AF=0.0961;EUR_AF=0.0408;SAS_AF=0.1012;AA=T|||;VT=SNP
7	110503515	rs2190527	T	C	100	PASS	AC=3578;AF=0.714457;AN=5008;NS=2504;DP=20788;EAS_AF=0.8512;AMR_AF=0.5245;AFR_AF=0.8033;EUR_AF=0.5129;SAS_AF=0.7955;AA=C|||;VT=SNP
7	110503518	rs2190528	A	T	100	PASS	AC=3690;AF=0.736821;AN=5008;NS=2504;DP=20797;EAS_AF=0.8512;AMR_AF=0.5288;AFR_AF=0.8858;EUR_AF=0.5129;SAS_AF=0.7955;AA=T|||;VT=SNP
7	110505179	rs1406049	C	T	100	PASS	AC=2363;AF=0.471845;AN=5008;NS=2504;DP=15118;EAS_AF=0.6627;AMR_AF=0.451;AFR_AF=0.2126;EUR_AF=0.4722;SAS_AF=0.6401;AA=C|||;VT=SNP
7	110506809	rs78008024	A	G	100	PASS	AC=352;AF=0.0702875;AN=5008;NS=2504;DP=17463;EAS_AF=0.0516;AMR_AF=0.049;AFR_AF=0.0953;EUR_AF=0.0408;SAS_AF=0.1012;AA=A|||;VT=SNP
7	110509136	rs799623	C	T	100	PASS	AC=3682;AF=0.735224;AN=5008;NS=2504;DP=13784;EAS_AF=0.8502;AMR_AF=0.5274;AFR_AF=0.8828;EUR_AF=0.5129;SAS_AF=0.7935;AA=c|||;VT=SNP
7	110509579	rs17158079	T	C	100	PASS	AC=360;AF=0.071885;AN=5008;NS=2504;DP=18146;EAS_AF=0.0526;AMR_AF=0.049;AFR_AF=0.1006;EUR_AF=0.0408;SAS_AF=0.1012;AA=T|||;VT=SNP
7	110510626	rs2396287	G	A	100	PASS	AC=1941;AF=0.38758;AN=5008;NS=2504;DP=20108;EAS_AF=0.6151;AMR_AF=0.3977;AFR_AF=0.0613;EUR_AF=0.4314;SAS_AF=0.5419;AA=G|||;VT=SNP
7	110511038	rs799624	C	T	100	PASS	AC=3685;AF=0.735823;AN=5008;NS=2504;DP=19470;EAS_AF=0.8502;AMR_AF=0.5274;AFR_AF=0.885;EUR_AF=0.5129;SAS_AF=0.7935;AA=T|||;VT=SNP
7	110511679	rs799625	G	A	100	PASS	AC=3883;AF=0.775359;AN=5008;NS=2504;DP=16948;EAS_AF=0.8502;AMR_AF=0.572;AFR_AF=0.9251;EUR_AF=0.5905;SAS_AF=0.8303;AA=A|||;VT=SNP
7	110513423	rs799626	T	G	100	PASS	AC=2805;AF=0.560104;AN=5008;NS=2504;DP=12627;EAS_AF=0.6706;AMR_AF=0.4813;AFR_AF=0.5174;EUR_AF=0.4761;SAS_AF=0.6462;AA=G|||;VT=SNP
7	110513735	rs799628	A	C	100	PASS	AC=3570;AF=0.712859;AN=5008;NS=2504;DP=14494;EAS_AF=0.8502;AMR_AF=0.5231;AFR_AF=0.7973;EUR_AF=0.5139;SAS_AF=0.7965;AA=C|||;VT=SNP
7	110513744	rs12705741	C	A	100	PASS	AC=2361;AF=0.471446;AN=5008;NS=2504;DP=14967;EAS_AF=0.6637;AMR_AF=0.4481;AFR_AF=0.205;EUR_AF=0.4732;SAS_AF=0.6483;AA=C|||;VT=SNP
7	110513779	rs799630	A	G	100	PASS	AC=1118;AF=0.223243;AN=5008;NS=2504;DP=13785;EAS_AF=0.1796;AMR_AF=0.0706;AFR_AF=0.531;EUR_AF=0.0408;SAS_AF=0.1483;AA=G|||;VT=SNP
7	110513870	rs12705742	G	A	100	PASS	AC=1946;AF=0.388578;AN=5008;NS=2504;DP=15597;EAS_AF=0.621;AMR_AF=0.3977;AFR_AF=0.053;EUR_AF=0.4314;SAS_AF=0.5521;AA=G|||;VT=SNP
7	110515256	rs799633	G	C	100	PASS	AC=1129;AF=0.225439;AN=5008;NS=2504;DP=19082;EAS_AF=0.1865;AMR_AF=0.0735;AFR_AF=0.5272;EUR_AF=0.0408;SAS_AF=0.1554;AA=t|||;VT=SNP
7	110516563	rs2190529	G	A	100	PASS	AC=2735;AF=0.546126;AN=5008;NS=2504;DP=18165;EAS_AF=0.6637;AMR_AF=0.4769;AFR_AF=0.475;EUR_AF=0.4761;SAS_AF=0.6421;AA=A|||;VT=SNP
7	110518385	rs2396288	G	A	100	PASS	AC=1951;AF=0.389577;AN=5008;NS=2504;DP=15581;EAS_AF=0.624;AMR_AF=0.3977;AFR_AF=0.0613;EUR_AF=0.4314;SAS_AF=0.5429;AA=G|||;VT=SNP
7	110519174	rs114264689	G	A	100	PASS	AC=349;AF=0.0696885;AN=5008;NS=2504;DP=15224;EAS_AF=0.0506;AMR_AF=0.049;AFR_AF=0.0946;EUR_AF=0.0398;SAS_AF=0.1012;AA=G|||;VT=SNP
7	110519790	rs12705744	C	A	100	PASS	AC=1763;AF=0.352037;AN=5008;NS=2504;DP=16275;EAS_AF=0.621;AMR_AF=0.3646;AFR_AF=0.0257;EUR_AF=0.3757;SAS_AF=0.4826;AA=C|||;VT=SNP
7	110520903	rs799616	T	C	100	PASS	AC=3537;AF=0.70627;AN=5008;NS=2504;DP=15867;EAS_AF=0.8512;AMR_AF=0.5202;AFR_AF=0.7769;EUR_AF=0.5109;SAS_AF=0.7945;AA=C|||;VT=SNP
7	110523104	rs12705745	C	A	100	PASS	AC=1945;AF=0.388379;AN=5008;NS=2504;DP=14329;EAS_AF=0.621;AMR_AF=0.3977;AFR_AF=0.0575;EUR_AF=0.4314;SAS_AF=0.545;AA=C|||;VT=SNP
7	110523197	rs10257592	T	C	100	PASS	AC=1034;AF=0.20647;AN=5008;NS=2504;DP=14928;EAS_AF=0.1806;AMR_AF=0.0605;AFR_AF=0.472;EUR_AF=0.0388;SAS_AF=0.1503;AA=C|||;VT=SNP
7	110524250	rs258973	T	A	100	PASS	AC=343;AF=0.0684904;AN=5008;NS=2504;DP=15535;EAS_AF=0.0516;AMR_AF=0.049;AFR_AF=0.0938;EUR_AF=0.0388;SAS_AF=0.0961;AA=T|||;VT=SNP
7	110526569	rs258974	C	G	100	PASS	AC=343;AF=0.0684904;AN=5008;NS=2504;DP=18163;EAS_AF=0.0496;AMR_AF=0.049;AFR_AF=0.0938;EUR_AF=0.0388;SAS_AF=0.0982;AA=C|||;VT=SNP
7	110527201	rs258975	T	C	100	PASS	AC=3034;AF=0.605831;AN=5008;NS=2504;DP=15733;EAS_AF=0.8413;AMR_AF=0.4827;AFR_AF=0.4259;EUR_AF=0.508;SAS_AF=0.7945;AA=T|||;VT=SNP
7	110528567	rs258977	C	T	100	PASS	AC=338;AF=0.067492;AN=5008;NS=2504;DP=18659;EAS_AF=0.0476;AMR_AF=0.049;AFR_AF=0.0938;EUR_AF=0.0388;SAS_AF=0.0951;AA=C|||;VT=SNP
7	110530288	rs258978	C	T	100	PASS	AC=3147;AF=0.628395;AN=5008;NS=2504;DP=18292;EAS_AF=0.8413;AMR_AF=0.4899;AFR_AF=0.5076;EUR_AF=0.5089;SAS_AF=0.7935;AA=T|||;VT=SNP
7	110530334	rs258979	T	C	100	PASS	AC=3535;AF=0.705871;AN=5008;NS=2504;DP=17264;EAS_AF=0.8522;AMR_AF=0.5216;AFR_AF=0.7738;EUR_AF=0.5109;SAS_AF=0.7945;AA=C|||;VT=SNP
7	110530362	rs258980	C	A	100	PASS	AC=257;AF=0.0513179;AN=5008;NS=2504;DP=16938;EAS_AF=0.0476;AMR_AF=0.0418;AFR_AF=0.0363;EUR_AF=0.0388;SAS_AF=0.0951;AA=C|||;VT=SNP
7	110530652	rs258981	G	T	100	PASS	AC=253;AF=0.0505192;AN=5008;NS=2504;DP=16904;EAS_AF=0.0476;AMR_AF=0.0418;AFR_AF=0.0333;EUR_AF=0.0388;SAS_AF=0.0951;AA=G|||;VT=SNP
7	110530725	rs9656177	T	C	100	PASS	AC=2710;AF=0.541134;AN=5008;NS=2504;DP=16931;EAS_AF=0.7937;AMR_AF=0.4395;AFR_AF=0.3404;EUR_AF=0.4692;SAS_AF=0.6984;AA=T|||;VT=SNP
7	110530745	rs258982	C	T	100	PASS	AC=2980;AF=0.595048;AN=5008;NS=2504;DP=16474;EAS_AF=0.8413;AMR_AF=0.4813;AFR_AF=0.3865;EUR_AF=0.508;SAS_AF=0.7935;AA=C|||;VT=SNP
7	110532687	rs12705746	A	T	100	PASS	AC=1779;AF=0.355232;AN=5008;NS=2504;DP=17389;EAS_AF=0.625;AMR_AF=0.366;AFR_AF=0.0265;EUR_AF=0.3777;SAS_AF=0.4908;AA=A|||;VT=SNP
7	110532851	rs258983	C	T	100	PASS	AC=2975;AF=0.59405;AN=5008;NS=2504;DP=17062;EAS_AF=0.8423;AMR_AF=0.4813;AFR_AF=0.382;EUR_AF=0.508;SAS_AF=0.7935;AA=C|||;VT=SNP
7	110534002	rs258984	G	A	100	PASS	AC=2969;AF=0.592851;AN=5008;NS=2504;DP=17350;EAS_AF=0.8413;AMR_AF=0.4798;AFR_AF=0.379;EUR_AF=0.508;SAS_AF=0.7935;AA=G|||;VT=SNP
7	110534429	rs185441	T	C	100	PASS	AC=3536;AF=0.70607;AN=5008;NS=2504;DP=16821;EAS_AF=0.8532;AMR_AF=0.5216;AFR_AF=0.7738;EUR_AF=0.5109;SAS_AF=0.7945;AA=C|||;VT=SNP
7	110541520	rs258987	A	G	100	PASS	AC=223;AF=0.0445288;AN=5008;NS=2504;DP=17162;EAS_AF=0.0407;AMR_AF=0.0403;AFR_AF=0.0295;EUR_AF=0.0348;SAS_AF=0.0818;AA=A|||;VT=SNP
7	110542634	rs258988	C	T	100	PASS	AC=3491;AF=0.697085;AN=5008;NS=2504;DP=9362;EAS_AF=0.8294;AMR_AF=0.4928;AFR_AF=0.8555;EUR_AF=0.4493;SAS_AF=0.7464;AA=T|||;VT=SNP
7	110542660	rs73425075	G	A	100	PASS	AC=313;AF=0.0625;AN=5008;NS=2504;DP=7900;EAS_AF=0.0387;AMR_AF=0.0461;AFR_AF=0.112;EUR_AF=0.0338;SAS_AF=0.0613;AA=G|||;VT=SNP
7	110543241	rs258989	C	T	100	PASS	AC=2847;AF=0.56849;AN=5008;NS=2504;DP=16779;EAS_AF=0.8294;AMR_AF=0.4496;AFR_AF=0.3979;EUR_AF=0.4473;SAS_AF=0.7393;AA=c|||;VT=SNP
7	110543994	rs258990	C	T	100	PASS	AC=2957;AF=0.590455;AN=5008;NS=2504;DP=20063;EAS_AF=0.8294;AMR_AF=0.4597;AFR_AF=0.475;EUR_AF=0.4483;SAS_AF=0.7393;AA=C|||;VT=SNP
7	110546511	rs258991	T	C	100	PASS	AC=3276;AF=0.654153;AN=5008;NS=2504;DP=18222;EAS_AF=0.8413;AMR_AF=0.4798;AFR_AF=0.6884;EUR_AF=0.4523;SAS_AF=0.7464;AA=T|||;VT=SNP
7	110546834	rs258992	T	C	100	PASS	AC=3307;AF=0.660343;AN=5008;NS=2504;DP=18067;EAS_AF=0.869;AMR_AF=0.4798;AFR_AF=0.6891;EUR_AF=0.4533;SAS_AF=0.7474;AA=T|||;VT=SNP
7	110547029	rs258993	C	T	100	PASS	AC=3370;AF=0.672923;AN=5008;NS=2504;DP=14010;EAS_AF=0.869;AMR_AF=0.4856;AFR_AF=0.733;EUR_AF=0.4543;SAS_AF=0.7474;AA=C|||;VT=SNP
7	110547182	rs258994	T	C	100	PASS	AC=3445;AF=0.687899;AN=5008;NS=2504;DP=16656;EAS_AF=0.869;AMR_AF=0.4885;AFR_AF=0.7882;EUR_AF=0.4543;SAS_AF=0.7474;AA=T|||;VT=SNP
7	110547816	rs258995	T	G	100	PASS	AC=3443;AF=0.6875;AN=5008;NS=2504;DP=18343;EAS_AF=0.8681;AMR_AF=0.4885;AFR_AF=0.7882;EUR_AF=0.4533;SAS_AF=0.7474;AA=G|||;VT=SNP
7	110548594	rs258996	G	A	100	PASS	AC=3496;AF=0.698083;AN=5008;NS=2504;DP=17435;EAS_AF=0.8323;AMR_AF=0.4942;AFR_AF=0.8563;EUR_AF=0.4513;SAS_AF=0.7444;AA=A|||;VT=SNP
7	110549412	rs258997	C	G	100	PASS	AC=3072;AF=0.613419;AN=5008;NS=2504;DP=21242;EAS_AF=0.8284;AMR_AF=0.4669;AFR_AF=0.5575;EUR_AF=0.4493;SAS_AF=0.7403;AA=C|||;VT=SNP
7	110550191	rs258998	C	T	100	PASS	AC=3049;AF=0.608826;AN=5008;NS=2504;DP=20341;EAS_AF=0.8284;AMR_AF=0.4741;AFR_AF=0.503;EUR_AF=0.4781;SAS_AF=0.7556;AA=T|||;VT=SNP
7	110550541	rs258999	A	T	100	PASS	AC=3057;AF=0.610423;AN=5008;NS=2504;DP=19078;EAS_AF=0.8274;AMR_AF=0.4669;AFR_AF=0.5461;EUR_AF=0.4483;SAS_AF=0.7423;AA=A|||;VT=SNP
7	110551983	rs259000	C	G	100	PASS	AC=3469;AF=0.692692;AN=5008;NS=2504;DP=17910;EAS_AF=0.8363;AMR_AF=0.4957;AFR_AF=0.8321;EUR_AF=0.4533;SAS_AF=0.7423;AA=G|||;VT=SNP
7	110552751	rs166308	A	G	100	PASS	AC=3245;AF=0.647963;AN=5008;NS=2504;DP=19708;EAS_AF=0.8294;AMR_AF=0.4741;AFR_AF=0.6808;EUR_AF=0.4523;SAS_AF=0.7413;AA=A|||;VT=SNP
7	110552779	rs174074	A	T	100	PASS	AC=2979;AF=0.594848;AN=5008;NS=2504;DP=19670;EAS_AF=0.8284;AMR_AF=0.4611;AFR_AF=0.4879;EUR_AF=0.4513;SAS_AF=0.7413;AA=A|||;VT=SNP
7	110552797	rs259002	C	T	100	PASS	AC=3370;AF=0.672923;AN=5008;NS=2504;DP=20029;EAS_AF=0.8284;AMR_AF=0.487;AFR_AF=0.7685;EUR_AF=0.4533;SAS_AF=0.7413;AA=T|||;VT=SNP
7	110553539	rs78454403	A	T	100	PASS	AC=170;AF=0.0339457;AN=5008;NS=2504;DP=16314;EAS_AF=0.0387;AMR_AF=0.0375;AFR_AF=0.0083;EUR_AF=0.0338;SAS_AF=0.0613;AA=A|||;VT=SNP
7	110554667	rs259003	T	C	100	PASS	AC=3136;AF=0.626198;AN=5008;NS=2504;DP=18596;EAS_AF=0.8552;AMR_AF=0.4712;AFR_AF=0.5809;EUR_AF=0.4523;SAS_AF=0.7403;AA=C|||;VT=SNP
```
