## Supplementary material for "Characterization of shared and ancestry-specific signals driving complex traits using multi-ancestry fine-mapping": s1_data.bim

```
7	chr7:116375811:G:T	0	116375811	T	G
7	chr7:116375812:C:T	0	116375812	T	C
7	chr7:116376022:T:C	0	116376022	C	T
7	chr7:116377367:T:TA	0	116377367	TA	T
7	chr7:116377734:A:G	0	116377734	G	A
7	chr7:116377924:G:T	0	116377924	T	G
7	chr7:116378125:G:T	0	116378125	T	G
7	chr7:116378799:T:C	0	116378799	C	T
7	chr7:116379298:G:A	0	116379298	A	G
7	chr7:116379633:T:TA	0	116379633	TA	T
7	chr7:116382297:G:A	0	116382297	A	G
7	chr7:116382469:T:G	0	116382469	G	T
7	chr7:116382484:T:C	0	116382484	C	T
7	chr7:116384107:ACTTAT:A	0	116384107	A	ACTTAT
7	chr7:116388501:G:A	0	116388501	A	G
7	chr7:116388869:C:T	0	116388869	T	C
7	chr7:116390740:T:G	0	116390740	G	T
7	chr7:116390860:AT:A	0	116390860	A	AT
7	chr7:116394790:C:T	0	116394790	T	C
7	chr7:116395390:C:T	0	116395390	T	C
7	chr7:116395467:G:A	0	116395467	A	G
7	chr7:116395671:A:G	0	116395671	G	A
7	chr7:116396106:T:C	0	116396106	C	T
7	chr7:116399864:C:T	0	116399864	T	C
7	chr7:116400485:T:C	0	116400485	C	T
7	chr7:116400658:T:C	0	116400658	C	T
7	chr7:116400774:C:G	0	116400774	G	C
7	chr7:116402368:G:A	0	116402368	A	G
7	chr7:116403046:G:A	0	116403046	A	G
7	chr7:116403470:A:G	0	116403470	G	A
7	chr7:116404512:A:G	0	116404512	G	A
7	chr7:116407136:G:A	0	116407136	A	G
7	chr7:116409813:G:A	0	116409813	A	G
7	chr7:116409923:T:C	0	116409923	C	T
7	chr7:116409935:G:A	0	116409935	A	G
7	chr7:116409938:C:A	0	116409938	A	C
7	chr7:116409941:T:A	0	116409941	A	T
7	chr7:116410481:T:C	0	116410481	C	T
7	chr7:116410539:G:A	0	116410539	A	G
7	chr7:116410692:A:G	0	116410692	G	A
7	chr7:116410754:C:T	0	116410754	T	C
7	chr7:116412573:C:T	0	116412573	T	C
7	chr7:116415474:C:T	0	116415474	T	C
7	chr7:116416974:A:G	0	116416974	G	A
7	chr7:116417651:T:G	0	116417651	G	T
7	chr7:116417783:A:G	0	116417783	G	A
7	chr7:116418805:A:G	0	116418805	G	A
7	chr7:116423348:A:G	0	116423348	G	A
7	chr7:116423466:G:T	0	116423466	T	G
7	chr7:116426379:A:C	0	116426379	C	A
7	chr7:116427121:G:A	0	116427121	A	G
7	chr7:116427829:T:C	0	116427829	C	T
7	chr7:116428922:A:T	0	116428922	T	A
7	chr7:116429314:T:C	0	116429314	C	T
7	chr7:116429921:G:C	0	116429921	C	G
7	chr7:116429945:T:C	0	116429945	C	T
7	chr7:116430112:T:C	0	116430112	C	T
7	chr7:116430115:T:G	0	116430115	G	T
7	chr7:116432781:A:G	0	116432781	G	A
7	chr7:116433096:T:G	0	116433096	G	T
7	chr7:116433238:A:G	0	116433238	G	A
7	chr7:116433513:C:T	0	116433513	T	C
7	chr7:116435397:T:C	0	116435397	C	T
7	chr7:116436263:T:C	0	116436263	C	T
7	chr7:116436389:C:A	0	116436389	A	C
7	chr7:116438328:T:A	0	116438328	A	T
7	chr7:116438352:T:A	0	116438352	A	T
7	chr7:116439182:G:A	0	116439182	A	G
7	chr7:116439657:C:T	0	116439657	T	C
7	chr7:116441067:T:C	0	116441067	C	T
7	chr7:116442237:T:C	0	116442237	C	T
7	chr7:116443034:G:GT	0	116443034	GT	G
7	chr7:116443490:C:T	0	116443490	T	C
7	chr7:116444313:T:C	0	116444313	C	T
7	chr7:116444663:C:T	0	116444663	T	C
7	chr7:116446374:G:T	0	116446374	T	G
7	chr7:116446662:T:C	0	116446662	C	T
7	chr7:116447096:C:G	0	116447096	G	C
7	chr7:116447292:G:A	0	116447292	A	G
7	chr7:116447423:ACT:A	0	116447423	A	ACT
7	chr7:116448247:G:A	0	116448247	A	G
7	chr7:116448667:A:G	0	116448667	G	A
7	chr7:116449193:CCTCTTTTCTT:C	0	116449193	C	CCTCTTTTCTT
7	chr7:116449250:C:CA	0	116449250	CA	C
7	chr7:116449935:T:C	0	116449935	C	T
7	chr7:116451264:T:G	0	116451264	G	T
7	chr7:116452810:G:A	0	116452810	A	G
7	chr7:116453929:A:G	0	116453929	G	A
7	chr7:116454602:T:C	0	116454602	C	T
7	chr7:116454952:A:G	0	116454952	G	A
7	chr7:116455569:A:C	0	116455569	C	A
7	chr7:116455973:ACT:A	0	116455973	A	ACT
7	chr7:116457169:C:A	0	116457169	A	C
7	chr7:116457601:A:C	0	116457601	C	A
7	chr7:116457966:C:T	0	116457966	T	C
7	chr7:116459311:T:C	0	116459311	C	T
7	chr7:116460606:T:C	0	116460606	C	T
7	chr7:116460644:G:A	0	116460644	A	G
7	chr7:116460790:G:T	0	116460790	T	G
7	chr7:116461025:A:G	0	116461025	G	A
7	chr7:116461207:A:C	0	116461207	C	A
7	chr7:116461534:G:A	0	116461534	A	G
7	chr7:116462670:A:C	0	116462670	C	A
7	chr7:116463087:C:T	0	116463087	T	C
7	chr7:116463249:A:G	0	116463249	G	A
7	chr7:116463724:A:G	0	116463724	G	A
7	chr7:116463991:C:T	0	116463991	T	C
7	chr7:116464400:G:A	0	116464400	A	G
7	chr7:116464404:G:A	0	116464404	A	G
7	chr7:116464813:T:A	0	116464813	A	T
7	chr7:116464857:C:G	0	116464857	G	C
7	chr7:116466306:T:C	0	116466306	C	T
7	chr7:116466307:TA:T	0	116466307	T	TA
7	chr7:116466932:C:T	0	116466932	T	C
7	chr7:116467332:G:A	0	116467332	A	G
7	chr7:116467909:T:C	0	116467909	C	T
7	chr7:116468435:A:G	0	116468435	G	A
7	chr7:116468569:G:C	0	116468569	C	G
7	chr7:116468604:A:G	0	116468604	G	A
7	chr7:116468965:A:G	0	116468965	G	A
7	chr7:116469008:T:G	0	116469008	G	T
7	chr7:116469239:G:A	0	116469239	A	G
7	chr7:116469662:T:G	0	116469662	G	T
7	chr7:116470015:C:A	0	116470015	A	C
7	chr7:116470440:GT:G	0	116470440	G	GT
7	chr7:116470678:C:T	0	116470678	T	C
7	chr7:116470714:C:T	0	116470714	T	C
7	chr7:116471024:G:T	0	116471024	T	G
7	chr7:116471834:T:A	0	116471834	A	T
7	chr7:116472396:C:T	0	116472396	T	C
7	chr7:116472508:G:A	0	116472508	A	G
7	chr7:116473053:G:C	0	116473053	C	G
7	chr7:116473290:A:C	0	116473290	C	A
7	chr7:116473609:T:C	0	116473609	C	T
7	chr7:116473690:C:G	0	116473690	G	C
7	chr7:116473905:T:C	0	116473905	C	T
7	chr7:116474012:G:A	0	116474012	A	G
7	chr7:116474220:C:T	0	116474220	T	C
7	chr7:116474888:T:G	0	116474888	G	T
7	chr7:116475620:GT:G	0	116475620	G	GT
7	chr7:116475900:G:A	0	116475900	A	G
7	chr7:116476210:G:A	0	116476210	A	G
7	chr7:116476633:C:T	0	116476633	T	C
7	chr7:116476739:G:A	0	116476739	A	G
7	chr7:116476881:C:T	0	116476881	T	C
7	chr7:116477533:A:T	0	116477533	T	A
7	chr7:116477842:C:T	0	116477842	T	C
7	chr7:116478282:G:A	0	116478282	A	G
7	chr7:116478329:G:C	0	116478329	C	G
7	chr7:116478948:G:A	0	116478948	A	G
7	chr7:116479291:T:G	0	116479291	G	T
7	chr7:116479694:G:A	0	116479694	A	G
7	chr7:116479759:T:C	0	116479759	C	T
7	chr7:116480109:G:A	0	116480109	A	G
7	chr7:116481521:C:T	0	116481521	T	C
7	chr7:116482252:G:A	0	116482252	A	G
7	chr7:116482355:C:T	0	116482355	T	C
7	chr7:116482791:A:G	0	116482791	G	A
7	chr7:116483987:G:A	0	116483987	A	G
7	chr7:116485118:C:T	0	116485118	T	C
7	chr7:116486111:C:T	0	116486111	T	C
7	chr7:116486256:C:A	0	116486256	A	C
7	chr7:116486828:A:G	0	116486828	G	A
7	chr7:116486918:A:G	0	116486918	G	A
7	chr7:116487045:A:G	0	116487045	G	A
7	chr7:116487249:G:A	0	116487249	A	G
7	chr7:116487475:T:G	0	116487475	G	T
7	chr7:116488216:G:A	0	116488216	A	G
7	chr7:116489034:C:T	0	116489034	T	C
7	chr7:116489099:G:A	0	116489099	A	G
7	chr7:116489236:C:T	0	116489236	T	C
7	chr7:116489646:C:T	0	116489646	T	C
7	chr7:116490931:A:G	0	116490931	G	A
7	chr7:116491539:A:T	0	116491539	T	A
7	chr7:116492157:G:A	0	116492157	A	G
7	chr7:116492266:A:G	0	116492266	G	A
7	chr7:116492287:G:A	0	116492287	A	G
7	chr7:116492589:T:A	0	116492589	A	T
7	chr7:116492616:G:A	0	116492616	A	G
7	chr7:116493044:A:C	0	116493044	C	A
7	chr7:116493192:G:A	0	116493192	A	G
7	chr7:116493213:TAA:T	0	116493213	T	TAA
7	chr7:116494116:A:G	0	116494116	G	A
7	chr7:116494125:T:C	0	116494125	C	T
7	chr7:116494136:G:A	0	116494136	A	G
7	chr7:116494168:G:A	0	116494168	A	G
7	chr7:116494579:T:A	0	116494579	A	T
7	chr7:116494647:A:G	0	116494647	G	A
7	chr7:116495069:G:A	0	116495069	A	G
7	chr7:116495134:A:C	0	116495134	C	A
7	chr7:116495282:T:C	0	116495282	C	T
7	chr7:116495638:G:A	0	116495638	A	G
7	chr7:116496828:G:A	0	116496828	A	G
7	chr7:116496952:G:A	0	116496952	A	G
7	chr7:116497241:C:T	0	116497241	T	C
7	chr7:116497431:A:T	0	116497431	T	A
7	chr7:116497472:G:A	0	116497472	A	G
7	chr7:116497623:A:G	0	116497623	G	A
7	chr7:116497838:T:G	0	116497838	G	T
7	chr7:116498515:C:T	0	116498515	T	C
7	chr7:116498545:C:T	0	116498545	T	C
7	chr7:116498612:C:A	0	116498612	A	C
7	chr7:116498777:G:T	0	116498777	T	G
7	chr7:116498922:A:AC	0	116498922	AC	A
7	chr7:116499664:T:G	0	116499664	G	T
7	chr7:116500022:T:C	0	116500022	C	T
7	chr7:116500221:T:C	0	116500221	C	T
7	chr7:116500470:G:T	0	116500470	T	G
7	chr7:116500562:A:G	0	116500562	G	A
7	chr7:116500710:G:A	0	116500710	A	G
7	chr7:116500877:G:C	0	116500877	C	G
7	chr7:116501724:T:G	0	116501724	G	T
7	chr7:116502406:A:C	0	116502406	C	A
7	chr7:116502478:C:CT	0	116502478	CT	C
7	chr7:116503599:TG:T	0	116503599	T	TG
7	chr7:116503608:C:A	0	116503608	A	C
7	chr7:116504192:AG:A	0	116504192	A	AG
7	chr7:116504315:T:C	0	116504315	C	T
7	chr7:116504850:T:C	0	116504850	C	T
7	chr7:116505585:C:T	0	116505585	T	C
7	chr7:116505642:G:A	0	116505642	A	G
7	chr7:116505883:T:A	0	116505883	A	T
7	chr7:116505903:A:T	0	116505903	T	A
7	chr7:116506020:C:G	0	116506020	G	C
7	chr7:116506657:A:G	0	116506657	G	A
7	chr7:116507347:A:G	0	116507347	G	A
7	chr7:116507483:C:T	0	116507483	T	C
7	chr7:116508316:T:G	0	116508316	G	T
7	chr7:116508353:CA:C	0	116508353	C	CA
7	chr7:116508846:A:C	0	116508846	C	A
7	chr7:116509790:C:T	0	116509790	T	C
7	chr7:116509791:G:A	0	116509791	A	G
7	chr7:116510054:T:C	0	116510054	C	T
7	chr7:116510815:C:T	0	116510815	T	C
7	chr7:116511101:T:C	0	116511101	C	T
7	chr7:116511284:T:C	0	116511284	C	T
7	chr7:116511730:G:C	0	116511730	C	G
7	chr7:116512957:C:T	0	116512957	T	C
7	chr7:116513275:A:G	0	116513275	G	A
7	chr7:116513961:T:G	0	116513961	G	T
7	chr7:116514259:G:A	0	116514259	A	G
7	chr7:116514672:T:C	0	116514672	C	T
7	chr7:116515978:C:G	0	116515978	G	C
7	chr7:116516940:G:A	0	116516940	A	G
7	chr7:116516957:T:C	0	116516957	C	T
7	chr7:116517073:A:G	0	116517073	G	A
7	chr7:116519472:G:A	0	116519472	A	G
7	chr7:116519907:G:A	0	116519907	A	G
7	chr7:116519968:G:A	0	116519968	A	G
7	chr7:116520205:A:T	0	116520205	T	A
7	chr7:116520470:G:A	0	116520470	A	G
7	chr7:116521531:T:C	0	116521531	C	T
7	chr7:116522252:A:T	0	116522252	T	A
7	chr7:116522675:G:A	0	116522675	A	G
7	chr7:116522934:G:A	0	116522934	A	G
7	chr7:116523049:G:A	0	116523049	A	G
7	chr7:116523256:C:T	0	116523256	T	C
7	chr7:116523852:A:T	0	116523852	T	A
7	chr7:116523898:A:G	0	116523898	G	A
7	chr7:116523900:A:G	0	116523900	G	A
7	chr7:116525179:C:T	0	116525179	T	C
7	chr7:116525409:T:C	0	116525409	C	T
7	chr7:116526346:C:T	0	116526346	T	C
7	chr7:116527154:C:T	0	116527154	T	C
7	chr7:116527390:A:T	0	116527390	T	A
7	chr7:116529389:A:C	0	116529389	C	A
7	chr7:116530141:T:A	0	116530141	A	T
7	chr7:116531009:T:G	0	116531009	G	T
7	chr7:116531456:A:G	0	116531456	G	A
7	chr7:116531457:A:T	0	116531457	T	A
7	chr7:116532992:C:T	0	116532992	T	C
7	chr7:116533010:G:A	0	116533010	A	G
7	chr7:116533547:T:G	0	116533547	G	T
7	chr7:116533914:T:C	0	116533914	C	T
7	chr7:116533991:C:T	0	116533991	T	C
7	chr7:116534535:G:A	0	116534535	A	G
7	chr7:116535657:T:C	0	116535657	C	T
7	chr7:116536920:G:A	0	116536920	A	G
7	chr7:116537403:A:G	0	116537403	G	A
7	chr7:116537771:G:A	0	116537771	A	G
7	chr7:116538494:C:G	0	116538494	G	C
7	chr7:116538938:T:C	0	116538938	C	T
7	chr7:116539780:G:A	0	116539780	A	G
7	chr7:116539902:G:C	0	116539902	C	G
7	chr7:116539930:G:C	0	116539930	C	G
7	chr7:116540742:C:T	0	116540742	T	C
7	chr7:116540796:C:A	0	116540796	A	C
7	chr7:116541421:T:G	0	116541421	G	T
7	chr7:116542000:C:T	0	116542000	T	C
7	chr7:116542178:C:G	0	116542178	G	C
7	chr7:116542728:C:T	0	116542728	T	C
7	chr7:116542949:A:G	0	116542949	G	A
7	chr7:116544477:A:C	0	116544477	C	A
7	chr7:116547052:G:A	0	116547052	A	G
7	chr7:116547636:A:C	0	116547636	C	A
7	chr7:116549317:G:A	0	116549317	A	G
7	chr7:116549436:A:G	0	116549436	G	A
7	chr7:116550415:G:A	0	116550415	A	G
7	chr7:116550543:C:T	0	116550543	T	C
7	chr7:116550639:T:C	0	116550639	C	T
7	chr7:116550659:C:T	0	116550659	T	C
7	chr7:116551247:C:A	0	116551247	A	C
7	chr7:116551643:A:G	0	116551643	G	A
7	chr7:116551814:A:T	0	116551814	T	A
7	chr7:116552276:C:T	0	116552276	T	C
7	chr7:116553651:C:A	0	116553651	A	C
7	chr7:116553675:T:A	0	116553675	A	T
7	chr7:116554174:T:A	0	116554174	A	T
7	chr7:116554330:C:T	0	116554330	T	C
7	chr7:116554851:G:A	0	116554851	A	G
7	chr7:116555402:G:A	0	116555402	A	G
7	chr7:116555787:A:G	0	116555787	G	A
7	chr7:116556709:C:T	0	116556709	T	C
7	chr7:116557191:G:A	0	116557191	A	G
7	chr7:116557518:T:A	0	116557518	A	T
7	chr7:116557525:G:A	0	116557525	A	G
7	chr7:116557922:C:T	0	116557922	T	C
7	chr7:116557947:A:G	0	116557947	G	A
7	chr7:116558567:G:A	0	116558567	A	G
7	chr7:116559641:C:A	0	116559641	A	C
7	chr7:116559743:A:C	0	116559743	C	A
7	chr7:116560038:T:C	0	116560038	C	T
7	chr7:116560533:C:T	0	116560533	T	C
7	chr7:116561502:C:T	0	116561502	T	C
7	chr7:116561867:G:T	0	116561867	T	G
7	chr7:116561913:GATAGAA:G	0	116561913	G	GATAGAA
7	chr7:116562476:C:T	0	116562476	T	C
7	chr7:116562683:A:G	0	116562683	G	A
7	chr7:116563119:A:T	0	116563119	T	A
7	chr7:116564004:T:C	0	116564004	C	T
7	chr7:116565860:T:C	0	116565860	C	T
7	chr7:116566146:T:A	0	116566146	A	T
7	chr7:116566432:C:T	0	116566432	T	C
7	chr7:116566611:A:G	0	116566611	G	A
7	chr7:116566840:T:G	0	116566840	G	T
7	chr7:116569479:T:C	0	116569479	C	T
7	chr7:116569694:T:A	0	116569694	A	T
7	chr7:116570789:T:C	0	116570789	C	T
7	chr7:116571919:G:C	0	116571919	C	G
7	chr7:116572420:C:A	0	116572420	A	C
7	chr7:116574588:T:C	0	116574588	C	T
7	chr7:116575009:A:G	0	116575009	G	A
7	chr7:116576909:G:A	0	116576909	A	G
7	chr7:116576928:AT:A	0	116576928	A	AT
7	chr7:116576975:T:C	0	116576975	C	T
7	chr7:116577603:G:A	0	116577603	A	G
7	chr7:116578621:A:G	0	116578621	G	A
7	chr7:116581782:T:C	0	116581782	C	T
7	chr7:116582138:T:C	0	116582138	C	T
7	chr7:116584095:A:G	0	116584095	G	A
7	chr7:116585650:T:C	0	116585650	C	T
7	chr7:116586368:G:A	0	116586368	A	G
7	chr7:116586992:C:T	0	116586992	T	C
7	chr7:116587100:C:T	0	116587100	T	C
7	chr7:116587257:A:T	0	116587257	T	A
7	chr7:116588400:C:T	0	116588400	T	C
7	chr7:116589241:AGT:A	0	116589241	A	AGT
7	chr7:116589852:T:A	0	116589852	A	T
7	chr7:116590167:G:C	0	116590167	C	G
7	chr7:116593284:T:C	0	116593284	C	T
7	chr7:116597042:A:G	0	116597042	G	A
7	chr7:116597598:C:T	0	116597598	T	C
7	chr7:116600215:T:C	0	116600215	C	T
7	chr7:116601268:A:G	0	116601268	G	A
7	chr7:116605427:T:C	0	116605427	C	T
7	chr7:116606177:A:G	0	116606177	G	A
7	chr7:116606770:A:G	0	116606770	G	A
7	chr7:116608270:C:T	0	116608270	T	C
7	chr7:116610442:T:C	0	116610442	C	T
7	chr7:116616762:T:C	0	116616762	C	T
7	chr7:116618841:C:T	0	116618841	T	C
7	chr7:116620166:C:T	0	116620166	T	C
7	chr7:116621039:C:T	0	116621039	T	C
7	chr7:116626640:C:T	0	116626640	T	C
7	chr7:116626738:A:G	0	116626738	G	A
7	chr7:116627539:A:G	0	116627539	G	A
7	chr7:116627884:G:A	0	116627884	A	G
7	chr7:116632034:C:A	0	116632034	A	C
7	chr7:116639207:G:A	0	116639207	A	G
7	chr7:116641403:T:A	0	116641403	A	T
7	chr7:116641538:T:G	0	116641538	G	T
7	chr7:116641618:A:G	0	116641618	G	A
7	chr7:116641662:T:C	0	116641662	C	T
7	chr7:116644515:C:T	0	116644515	T	C
7	chr7:116645661:T:C	0	116645661	C	T
7	chr7:116647417:A:G	0	116647417	G	A
7	chr7:116647734:G:A	0	116647734	A	G
7	chr7:116648064:A:G	0	116648064	G	A
7	chr7:116648570:G:A	0	116648570	A	G
7	chr7:116649775:G:T	0	116649775	T	G
7	chr7:116650248:A:G	0	116650248	G	A
7	chr7:116650912:G:T	0	116650912	T	G
7	chr7:116651980:C:T	0	116651980	T	C
7	chr7:116652400:A:G	0	116652400	G	A
7	chr7:116653171:C:T	0	116653171	T	C
7	chr7:116653552:GT:G	0	116653552	G	GT
7	chr7:116654369:T:A	0	116654369	A	T
7	chr7:116654595:C:T	0	116654595	T	C
7	chr7:116656499:A:G	0	116656499	G	A
7	chr7:116656842:C:T	0	116656842	T	C
7	chr7:116657460:T:G	0	116657460	G	T
7	chr7:116658066:A:T	0	116658066	T	A
7	chr7:116658496:T:C	0	116658496	C	T
7	chr7:116658888:G:A	0	116658888	A	G
7	chr7:116660179:C:T	0	116660179	T	C
7	chr7:116660266:A:G	0	116660266	G	A
7	chr7:116660791:A:G	0	116660791	G	A
7	chr7:116661151:C:A	0	116661151	A	C
7	chr7:116661673:T:C	0	116661673	C	T
7	chr7:116662244:T:C	0	116662244	C	T
7	chr7:116663438:C:T	0	116663438	T	C
7	chr7:116663497:A:G	0	116663497	G	A
7	chr7:116663843:A:G	0	116663843	G	A
7	chr7:116664471:C:T	0	116664471	T	C
7	chr7:116664484:C:A	0	116664484	A	C
7	chr7:116664934:T:C	0	116664934	C	T
7	chr7:116667156:C:T	0	116667156	T	C
7	chr7:116667959:G:C	0	116667959	C	G
7	chr7:116672813:GA:G	0	116672813	G	GA
7	chr7:116672932:T:C	0	116672932	C	T
7	chr7:116674351:G:A	0	116674351	A	G
7	chr7:116674542:T:A	0	116674542	A	T
7	chr7:116674814:G:A	0	116674814	A	G
7	chr7:116677823:G:A	0	116677823	A	G
7	chr7:116678711:CTTGGGACCAGCA:C	0	116678711	C	CTTGGGACCAGCA
7	chr7:116678948:A:G	0	116678948	G	A
7	chr7:116679157:C:T	0	116679157	T	C
7	chr7:116679160:C:T	0	116679160	T	C
7	chr7:116679872:A:G	0	116679872	G	A
7	chr7:116680351:T:A	0	116680351	A	T
7	chr7:116680759:T:C	0	116680759	C	T
7	chr7:116680832:C:T	0	116680832	T	C
7	chr7:116680985:T:C	0	116680985	C	T
7	chr7:116681748:A:G	0	116681748	G	A
7	chr7:116682737:A:C	0	116682737	C	A
7	chr7:116682999:G:T	0	116682999	T	G
7	chr7:116683090:T:G	0	116683090	G	T
7	chr7:116683259:G:C	0	116683259	C	G
7	chr7:116683275:C:T	0	116683275	T	C
7	chr7:116683490:C:T	0	116683490	T	C
7	chr7:116684477:C:T	0	116684477	T	C
7	chr7:116684640:C:A	0	116684640	A	C
7	chr7:116685095:G:A	0	116685095	A	G
7	chr7:116685465:G:A	0	116685465	A	G
7	chr7:116687376:C:G	0	116687376	G	C
7	chr7:116687978:C:T	0	116687978	T	C
7	chr7:116689347:G:T	0	116689347	T	G
7	chr7:116689929:C:T	0	116689929	T	C
7	chr7:116689965:G:A	0	116689965	A	G
7	chr7:116691047:C:A	0	116691047	A	C
7	chr7:116691316:C:T	0	116691316	T	C
7	chr7:116691835:C:G	0	116691835	G	C
7	chr7:116692143:A:G	0	116692143	G	A
7	chr7:116692270:T:A	0	116692270	A	T
7	chr7:116692485:C:G	0	116692485	G	C
7	chr7:116692739:C:G	0	116692739	G	C
7	chr7:116693333:G:A	0	116693333	A	G
7	chr7:116693655:A:G	0	116693655	G	A
7	chr7:116693990:G:T	0	116693990	T	G
7	chr7:116694004:G:A	0	116694004	A	G
7	chr7:116695308:C:A	0	116695308	A	C
7	chr7:116695594:C:T	0	116695594	T	C
7	chr7:116695757:A:T	0	116695757	T	A
7	chr7:116695959:G:A	0	116695959	A	G
7	chr7:116696826:T:C	0	116696826	C	T
7	chr7:116696893:C:T	0	116696893	T	C
7	chr7:116696894:G:A	0	116696894	A	G
7	chr7:116697090:G:A	0	116697090	A	G
7	chr7:116697298:T:G	0	116697298	G	T
7	chr7:116697595:G:A	0	116697595	A	G
7	chr7:116698604:A:G	0	116698604	G	A
7	chr7:116699228:G:A	0	116699228	A	G
7	chr7:116699618:C:T	0	116699618	T	C
7	chr7:116700477:A:AT	0	116700477	AT	A
7	chr7:116700528:A:C	0	116700528	C	A
7	chr7:116701267:T:C	0	116701267	C	T
7	chr7:116701329:A:G	0	116701329	G	A
7	chr7:116701434:G:A	0	116701434	A	G
7	chr7:116702226:G:A	0	116702226	A	G
7	chr7:116702573:G:T	0	116702573	T	G
7	chr7:116703086:G:A	0	116703086	A	G
7	chr7:116703284:A:C	0	116703284	C	A
7	chr7:116703462:A:G	0	116703462	G	A
7	chr7:116703812:T:G	0	116703812	G	T
7	chr7:116704044:T:C	0	116704044	C	T
7	chr7:116704256:C:T	0	116704256	T	C
7	chr7:116704639:TA:T	0	116704639	T	TA
7	chr7:116704657:G:A	0	116704657	A	G
7	chr7:116705722:A:C	0	116705722	C	A
7	chr7:116706218:C:T	0	116706218	T	C
7	chr7:116711078:G:A	0	116711078	A	G
7	chr7:116714471:T:A	0	116714471	A	T
7	chr7:116715242:T:C	0	116715242	C	T
7	chr7:116715559:C:CCTTA	0	116715559	CCTTA	C
7	chr7:116715562:TCCA:T	0	116715562	T	TCCA
7	chr7:116716150:G:A	0	116716150	A	G
7	chr7:116717157:C:T	0	116717157	T	C
7	chr7:116717314:A:G	0	116717314	G	A
7	chr7:116718433:T:A	0	116718433	A	T
7	chr7:116721401:C:T	0	116721401	T	C
7	chr7:116724769:CA:C	0	116724769	C	CA
7	chr7:116730233:G:T	0	116730233	T	G
7	chr7:116730957:A:G	0	116730957	G	A
7	chr7:116731347:T:C	0	116731347	C	T
7	chr7:116731421:T:C	0	116731421	C	T
7	chr7:116734116:G:A	0	116734116	A	G
7	chr7:116736753:C:T	0	116736753	T	C
7	chr7:116737744:CAT:C	0	116737744	C	CAT
7	chr7:116739040:C:T	0	116739040	T	C
7	chr7:116741980:T:A	0	116741980	A	T
7	chr7:116742815:A:G	0	116742815	G	A
7	chr7:116743191:A:G	0	116743191	G	A
7	chr7:116743789:T:C	0	116743789	C	T
7	chr7:116743944:G:A	0	116743944	A	G
7	chr7:116744220:T:G	0	116744220	G	T
7	chr7:116747967:C:T	0	116747967	T	C
7	chr7:116750800:G:A	0	116750800	A	G
7	chr7:116753153:G:A	0	116753153	A	G
7	chr7:116753264:T:C	0	116753264	C	T
7	chr7:116757518:A:G	0	116757518	G	A
7	chr7:116758709:C:T	0	116758709	T	C
7	chr7:116759077:G:A	0	116759077	A	G
7	chr7:116759967:A:T	0	116759967	T	A
7	chr7:116762679:A:G	0	116762679	G	A
7	chr7:116765018:A:G	0	116765018	G	A
7	chr7:116765333:T:C	0	116765333	C	T
7	chr7:116775956:G:T	0	116775956	T	G
7	chr7:116777794:G:C	0	116777794	C	G
7	chr7:116780504:C:A	0	116780504	A	C
7	chr7:116785439:G:A	0	116785439	A	G
7	chr7:116786965:A:G	0	116786965	G	A
7	chr7:116790211:A:G	0	116790211	G	A
7	chr7:116790308:T:C	0	116790308	C	T
7	chr7:116790646:T:C	0	116790646	C	T
7	chr7:116790647:C:A	0	116790647	A	C
7	chr7:116791894:T:G	0	116791894	G	T
7	chr7:116794284:G:A	0	116794284	A	G
7	chr7:116794739:C:A	0	116794739	A	C
7	chr7:116795069:A:G	0	116795069	G	A
7	chr7:116795714:C:T	0	116795714	T	C
7	chr7:116796043:G:A	0	116796043	A	G
7	chr7:116796808:G:A	0	116796808	A	G
7	chr7:116797450:A:G	0	116797450	G	A
7	chr7:116797552:G:A	0	116797552	A	G
7	chr7:116798364:G:A	0	116798364	A	G
7	chr7:116798457:G:T	0	116798457	T	G
7	chr7:116798600:T:C	0	116798600	C	T
7	chr7:116801535:A:G	0	116801535	G	A
7	chr7:116802233:C:T	0	116802233	T	C
7	chr7:116803020:A:T	0	116803020	T	A
7	chr7:116803519:A:T	0	116803519	T	A
7	chr7:116803816:T:G	0	116803816	G	T
7	chr7:116804016:T:C	0	116804016	C	T
7	chr7:116805037:G:A	0	116805037	A	G
7	chr7:116806519:T:G	0	116806519	G	T
7	chr7:116807554:C:T	0	116807554	T	C
7	chr7:116807722:C:T	0	116807722	T	C
7	chr7:116807757:G:A	0	116807757	A	G
7	chr7:116808749:C:T	0	116808749	T	C
7	chr7:116808996:T:C	0	116808996	C	T
7	chr7:116810801:A:G	0	116810801	G	A
7	chr7:116812153:T:A	0	116812153	A	T
7	chr7:116815964:G:A	0	116815964	A	G
7	chr7:116816069:A:G	0	116816069	G	A
7	chr7:116816085:T:G	0	116816085	G	T
7	chr7:116816412:A:G	0	116816412	G	A
7	chr7:116817188:C:T	0	116817188	T	C
7	chr7:116817992:C:A	0	116817992	A	C
7	chr7:116818068:T:C	0	116818068	C	T
7	chr7:116818270:G:C	0	116818270	C	G
7	chr7:116818342:A:G	0	116818342	G	A
7	chr7:116818595:A:G	0	116818595	G	A
7	chr7:116819083:T:C	0	116819083	C	T
7	chr7:116819226:T:C	0	116819226	C	T
7	chr7:116819265:T:C	0	116819265	C	T
7	chr7:116819877:C:A	0	116819877	A	C
7	chr7:116822362:T:C	0	116822362	C	T
7	chr7:116824617:T:C	0	116824617	C	T
7	chr7:116825085:A:G	0	116825085	G	A
7	chr7:116826029:T:C	0	116826029	C	T
7	chr7:116826510:T:C	0	116826510	C	T
7	chr7:116828860:G:A	0	116828860	A	G
7	chr7:116829266:T:C	0	116829266	C	T
7	chr7:116829856:G:A	0	116829856	A	G
7	chr7:116830684:G:A	0	116830684	A	G
7	chr7:116831068:C:T	0	116831068	T	C
7	chr7:116831173:C:T	0	116831173	T	C
7	chr7:116832478:C:T	0	116832478	T	C
7	chr7:116833886:C:T	0	116833886	T	C
7	chr7:116834161:G:T	0	116834161	T	G
7	chr7:116834903:C:T	0	116834903	T	C
7	chr7:116835165:G:A	0	116835165	A	G
7	chr7:116835203:A:G	0	116835203	G	A
7	chr7:116835258:T:C	0	116835258	C	T
7	chr7:116835568:C:T	0	116835568	T	C
7	chr7:116835673:T:A	0	116835673	A	T
7	chr7:116836561:G:A	0	116836561	A	G
7	chr7:116837574:A:G	0	116837574	G	A
7	chr7:116838595:G:A	0	116838595	A	G
7	chr7:116838748:C:G	0	116838748	G	C
7	chr7:116839079:A:T	0	116839079	T	A
7	chr7:116839720:A:G	0	116839720	G	A
7	chr7:116840379:C:T	0	116840379	T	C
7	chr7:116840980:G:A	0	116840980	A	G
7	chr7:116841511:GA:G	0	116841511	G	GA
7	chr7:116841549:G:A	0	116841549	A	G
7	chr7:116842165:A:G	0	116842165	G	A
7	chr7:116842669:C:T	0	116842669	T	C
7	chr7:116843157:A:T	0	116843157	T	A
7	chr7:116844222:G:A	0	116844222	A	G
7	chr7:116844383:A:G	0	116844383	G	A
7	chr7:116845966:C:A	0	116845966	A	C
7	chr7:116846384:A:T	0	116846384	T	A
7	chr7:116846417:A:G	0	116846417	G	A
7	chr7:116847032:C:CA	0	116847032	CA	C
7	chr7:116847657:G:A	0	116847657	A	G
7	chr7:116847816:G:T	0	116847816	T	G
7	chr7:116849884:G:A	0	116849884	A	G
7	chr7:116849918:T:C	0	116849918	C	T
7	chr7:116850542:C:T	0	116850542	T	C
7	chr7:116850688:T:A	0	116850688	A	T
7	chr7:116850862:G:C	0	116850862	C	G
7	chr7:116850958:G:T	0	116850958	T	G
7	chr7:116851937:T:C	0	116851937	C	T
7	chr7:116852195:TTTCTCCTCTAA:T	0	116852195	T	TTTCTCCTCTAA
7	chr7:116852221:G:A	0	116852221	A	G
7	chr7:116852314:G:A	0	116852314	A	G
7	chr7:116852729:A:G	0	116852729	G	A
7	chr7:116854269:T:A	0	116854269	A	T
7	chr7:116854391:C:T	0	116854391	T	C
7	chr7:116856494:A:G	0	116856494	G	A
7	chr7:116857301:C:G	0	116857301	G	C
7	chr7:116857493:C:T	0	116857493	T	C
7	chr7:116857877:A:G	0	116857877	G	A
7	chr7:116858070:C:T	0	116858070	T	C
7	chr7:116858808:A:G	0	116858808	G	A
7	chr7:116858917:G:A	0	116858917	A	G
7	chr7:116859385:C:T	0	116859385	T	C
7	chr7:116860665:G:A	0	116860665	A	G
7	chr7:116864775:G:C	0	116864775	C	G
7	chr7:116865327:T:A	0	116865327	A	T
7	chr7:116866908:A:G	0	116866908	G	A
7	chr7:116868559:C:G	0	116868559	G	C
7	chr7:116868743:A:T	0	116868743	T	A
7	chr7:116872215:T:C	0	116872215	C	T
7	chr7:116873182:G:A	0	116873182	A	G
7	chr7:116875727:A:T	0	116875727	T	A
7	chr7:116876871:G:A	0	116876871	A	G
7	chr7:116880322:T:G	0	116880322	G	T
7	chr7:116880588:T:G	0	116880588	G	T
7	chr7:116882261:T:A	0	116882261	A	T
7	chr7:116882353:A:T	0	116882353	T	A
7	chr7:116883490:C:G	0	116883490	G	C
7	chr7:116884365:ACT:A	0	116884365	A	ACT
7	chr7:116885447:C:T	0	116885447	T	C
7	chr7:116886774:A:G	0	116886774	G	A
7	chr7:116888186:C:T	0	116888186	T	C
7	chr7:116888509:A:G	0	116888509	G	A
7	chr7:116888527:A:G	0	116888527	G	A
7	chr7:116890809:A:G	0	116890809	G	A
7	chr7:116893150:A:G	0	116893150	G	A
7	chr7:116894693:T:C	0	116894693	C	T
7	chr7:116897484:T:C	0	116897484	C	T
7	chr7:116902807:G:A	0	116902807	A	G
7	chr7:116903660:T:C	0	116903660	C	T
7	chr7:116904931:G:T	0	116904931	T	G
7	chr7:116905675:T:C	0	116905675	C	T
7	chr7:116905706:A:G	0	116905706	G	A
7	chr7:116907857:C:T	0	116907857	T	C
7	chr7:116910402:C:T	0	116910402	T	C
7	chr7:116914602:T:C	0	116914602	C	T
7	chr7:116916352:C:T	0	116916352	T	C
7	chr7:116917375:T:C	0	116917375	C	T
7	chr7:116917547:G:A	0	116917547	A	G
7	chr7:116917885:C:T	0	116917885	T	C
7	chr7:116918662:G:A	0	116918662	A	G
7	chr7:116922877:C:T	0	116922877	T	C
7	chr7:116925649:G:A	0	116925649	A	G
7	chr7:116926486:A:AT	0	116926486	AT	A
7	chr7:116927365:T:A	0	116927365	A	T
7	chr7:116927379:TCACCCCTGC:T	0	116927379	T	TCACCCCTGC
7	chr7:116927448:G:A	0	116927448	A	G
7	chr7:116927504:G:C	0	116927504	C	G
7	chr7:116927595:A:G	0	116927595	G	A
7	chr7:116927656:T:G	0	116927656	G	T
7	chr7:116927678:G:A	0	116927678	A	G
7	chr7:116928812:C:G	0	116928812	G	C
7	chr7:116929024:T:C	0	116929024	C	T
7	chr7:116929165:G:A	0	116929165	A	G
7	chr7:116929267:A:G	0	116929267	G	A
7	chr7:116929358:A:T	0	116929358	T	A
7	chr7:116929537:A:T	0	116929537	T	A
7	chr7:116930146:C:T	0	116930146	T	C
7	chr7:116933810:G:A	0	116933810	A	G
7	chr7:116935375:A:G	0	116935375	G	A
7	chr7:116935525:G:T	0	116935525	T	G
7	chr7:116935527:C:T	0	116935527	T	C
7	chr7:116935587:C:T	0	116935587	T	C
7	chr7:116935655:G:A	0	116935655	A	G
7	chr7:116935968:A:G	0	116935968	G	A
7	chr7:116937070:G:A	0	116937070	A	G
7	chr7:116937888:G:A	0	116937888	A	G
7	chr7:116938160:G:T	0	116938160	T	G
7	chr7:116938822:G:A	0	116938822	A	G
7	chr7:116939841:G:A	0	116939841	A	G
7	chr7:116940664:T:A	0	116940664	A	T
7	chr7:116941290:T:C	0	116941290	C	T
7	chr7:116945619:C:T	0	116945619	T	C
7	chr7:116946775:A:G	0	116946775	G	A
7	chr7:116947518:A:G	0	116947518	G	A
7	chr7:116949245:C:T	0	116949245	T	C
7	chr7:116951754:A:G	0	116951754	G	A
7	chr7:116952362:T:C	0	116952362	C	T
7	chr7:116957369:T:G	0	116957369	G	T
7	chr7:116957644:A:G	0	116957644	G	A
7	chr7:116958670:C:T	0	116958670	T	C
7	chr7:116958681:A:G	0	116958681	G	A
7	chr7:116958730:A:G	0	116958730	G	A
7	chr7:116961428:T:C	0	116961428	C	T
7	chr7:116961810:A:G	0	116961810	G	A
7	chr7:116967560:A:G	0	116967560	G	A
7	chr7:116968447:A:G	0	116968447	G	A
7	chr7:116968975:T:C	0	116968975	C	T
7	chr7:116970183:A:G	0	116970183	G	A
7	chr7:116975985:G:A	0	116975985	A	G
7	chr7:116976145:A:G	0	116976145	G	A
7	chr7:116976782:G:A	0	116976782	A	G
7	chr7:116977478:G:A	0	116977478	A	G
7	chr7:116977849:G:A	0	116977849	A	G
7	chr7:116980169:G:A	0	116980169	A	G
7	chr7:116982984:C:T	0	116982984	T	C
7	chr7:116983779:G:A	0	116983779	A	G
7	chr7:116991059:G:C	0	116991059	C	G
7	chr7:116991595:C:T	0	116991595	T	C
7	chr7:116994019:T:C	0	116994019	C	T
7	chr7:116994475:G:T	0	116994475	T	G
7	chr7:116994994:T:C	0	116994994	C	T
7	chr7:116995651:C:T	0	116995651	T	C
7	chr7:116996169:C:T	0	116996169	T	C
7	chr7:116997535:T:C	0	116997535	C	T
7	chr7:116998655:C:G	0	116998655	G	C
7	chr7:117002433:A:G	0	117002433	G	A
7	chr7:117003189:C:T	0	117003189	T	C
7	chr7:117003656:C:T	0	117003656	T	C
7	chr7:117004296:C:A	0	117004296	A	C
7	chr7:117014147:A:G	0	117014147	G	A
7	chr7:117015804:G:A	0	117015804	A	G
7	chr7:117017410:C:T	0	117017410	T	C
7	chr7:117021952:T:A	0	117021952	A	T
7	chr7:117022054:CT:C	0	117022054	C	CT
7	chr7:117022975:T:C	0	117022975	C	T
7	chr7:117024673:C:G	0	117024673	G	C
7	chr7:117029641:C:T	0	117029641	T	C
7	chr7:117030605:A:G	0	117030605	G	A
7	chr7:117032710:G:A	0	117032710	A	G
7	chr7:117033848:A:G	0	117033848	G	A
7	chr7:117035587:C:T	0	117035587	T	C
7	chr7:117038585:G:A	0	117038585	A	G
7	chr7:117040388:A:G	0	117040388	G	A
7	chr7:117040625:G:A	0	117040625	A	G
7	chr7:117044343:A:G	0	117044343	G	A
7	chr7:117044380:C:T	0	117044380	T	C
7	chr7:117046239:G:A	0	117046239	A	G
7	chr7:117050070:C:G	0	117050070	G	C
7	chr7:117053105:GTTGT:G	0	117053105	G	GTTGT
7	chr7:117053688:G:T	0	117053688	T	G
7	chr7:117053756:T:G	0	117053756	G	T
7	chr7:117053886:C:T	0	117053886	T	C
7	chr7:117056366:G:A	0	117056366	A	G
7	chr7:117061754:G:A	0	117061754	A	G
7	chr7:117063511:C:T	0	117063511	T	C
7	chr7:117065164:A:G	0	117065164	G	A
7	chr7:117065799:C:T	0	117065799	T	C
7	chr7:117067082:C:T	0	117067082	T	C
7	chr7:117067972:G:A	0	117067972	A	G
7	chr7:117072833:G:A	0	117072833	A	G
7	chr7:117075814:A:G	0	117075814	G	A
7	chr7:117076746:C:T	0	117076746	T	C
7	chr7:117078904:C:T	0	117078904	T	C
7	chr7:117080129:C:T	0	117080129	T	C
7	chr7:117080976:C:T	0	117080976	T	C
7	chr7:117083116:A:G	0	117083116	G	A
7	chr7:117083851:C:CTG	0	117083851	CTG	C
7	chr7:117087636:A:G	0	117087636	G	A
7	chr7:117089062:C:T	0	117089062	T	C
7	chr7:117089657:T:C	0	117089657	C	T
7	chr7:117091334:G:A	0	117091334	A	G
7	chr7:117093778:G:A	0	117093778	A	G
7	chr7:117096281:C:A	0	117096281	A	C
7	chr7:117096628:G:A	0	117096628	A	G
7	chr7:117102393:A:G	0	117102393	G	A
7	chr7:117103293:A:G	0	117103293	G	A
7	chr7:117103621:TCTAAGA:T	0	117103621	T	TCTAAGA
7	chr7:117104463:T:C	0	117104463	C	T
7	chr7:117106046:C:T	0	117106046	T	C
7	chr7:117106810:C:T	0	117106810	T	C
7	chr7:117109330:GAGA:G	0	117109330	G	GAGA
7	chr7:117114634:G:A	0	117114634	A	G
7	chr7:117114808:A:G	0	117114808	G	A
7	chr7:117116481:C:T	0	117116481	T	C
7	chr7:117117342:G:A	0	117117342	A	G
7	chr7:117118003:C:T	0	117118003	T	C
7	chr7:117118707:G:A	0	117118707	A	G
7	chr7:117121659:A:G	0	117121659	G	A
7	chr7:117121992:T:C	0	117121992	C	T
7	chr7:117123282:A:G	0	117123282	G	A
7	chr7:117124295:C:T	0	117124295	T	C
7	chr7:117130661:A:C	0	117130661	C	A
7	chr7:117134993:T:A	0	117134993	A	T
7	chr7:117136672:T:C	0	117136672	C	T
7	chr7:117137577:A:G	0	117137577	G	A
7	chr7:117139021:A:G	0	117139021	G	A
7	chr7:117139540:C:T	0	117139540	T	C
7	chr7:117140329:T:C	0	117140329	C	T
7	chr7:117141224:C:T	0	117141224	T	C
7	chr7:117142172:G:A	0	117142172	A	G
7	chr7:117142427:G:A	0	117142427	A	G
7	chr7:117142862:G:A	0	117142862	A	G
7	chr7:117144584:A:G	0	117144584	G	A
7	chr7:117145524:T:C	0	117145524	C	T
7	chr7:117145633:G:A	0	117145633	A	G
7	chr7:117146068:A:G	0	117146068	G	A
7	chr7:117146696:G:A	0	117146696	A	G
7	chr7:117147382:C:T	0	117147382	T	C
7	chr7:117147894:ATACAT:A	0	117147894	A	ATACAT
7	chr7:117147991:G:A	0	117147991	A	G
7	chr7:117148363:T:C	0	117148363	C	T
7	chr7:117148994:T:C	0	117148994	C	T
7	chr7:117149880:G:A	0	117149880	A	G
7	chr7:117149889:G:A	0	117149889	A	G
7	chr7:117151048:G:A	0	117151048	A	G
7	chr7:117151530:T:G	0	117151530	G	T
7	chr7:117155576:G:A	0	117155576	A	G
7	chr7:117155804:A:G	0	117155804	G	A
7	chr7:117156029:A:G	0	117156029	G	A
7	chr7:117156442:T:A	0	117156442	A	T
7	chr7:117156584:A:G	0	117156584	G	A
7	chr7:117157025:C:G	0	117157025	G	C
7	chr7:117157085:A:G	0	117157085	G	A
7	chr7:117158659:A:G	0	117158659	G	A
7	chr7:117159118:G:C	0	117159118	C	G
7	chr7:117159386:C:T	0	117159386	T	C
7	chr7:117159396:A:T	0	117159396	T	A
7	chr7:117159412:T:G	0	117159412	G	T
7	chr7:117159521:A:G	0	117159521	G	A
7	chr7:117159533:T:C	0	117159533	C	T
7	chr7:117160182:A:G	0	117160182	G	A
7	chr7:117160618:A:G	0	117160618	G	A
7	chr7:117161223:A:T	0	117161223	T	A
7	chr7:117161317:G:A	0	117161317	A	G
7	chr7:117161798:T:C	0	117161798	C	T
7	chr7:117162218:T:G	0	117162218	G	T
7	chr7:117162258:G:A	0	117162258	A	G
7	chr7:117162336:G:A	0	117162336	A	G
7	chr7:117163333:G:A	0	117163333	A	G
7	chr7:117163741:C:T	0	117163741	T	C
7	chr7:117163774:G:A	0	117163774	A	G
7	chr7:117163948:A:G	0	117163948	G	A
7	chr7:117165454:G:A	0	117165454	A	G
7	chr7:117165458:C:T	0	117165458	T	C
7	chr7:117165814:G:A	0	117165814	A	G
7	chr7:117166761:C:T	0	117166761	T	C
7	chr7:117166839:A:C	0	117166839	C	A
7	chr7:117167103:G:T	0	117167103	T	G
7	chr7:117168272:G:A	0	117168272	A	G
7	chr7:117168613:C:T	0	117168613	T	C
7	chr7:117168976:G:A	0	117168976	A	G
7	chr7:117169104:A:G	0	117169104	G	A
7	chr7:117169286:T:C	0	117169286	C	T
7	chr7:117170079:G:A	0	117170079	A	G
7	chr7:117170758:TC:T	0	117170758	T	TC
7	chr7:117170764:C:A	0	117170764	A	C
7	chr7:117170983:T:C	0	117170983	C	T
7	chr7:117171255:A:G	0	117171255	G	A
7	chr7:117171303:T:A	0	117171303	A	T
7	chr7:117171609:C:T	0	117171609	T	C
7	chr7:117172685:C:A	0	117172685	A	C
7	chr7:117172730:A:G	0	117172730	G	A
7	chr7:117175103:C:A	0	117175103	A	C
7	chr7:117175205:C:T	0	117175205	T	C
7	chr7:117175457:A:G	0	117175457	G	A
7	chr7:117176412:G:A	0	117176412	A	G
7	chr7:117177078:T:C	0	117177078	C	T
7	chr7:117177378:C:T	0	117177378	T	C
7	chr7:117177738:C:G	0	117177738	G	C
7	chr7:117178327:A:G	0	117178327	G	A
7	chr7:117178464:T:C	0	117178464	C	T
7	chr7:117179098:C:T	0	117179098	T	C
7	chr7:117179456:T:C	0	117179456	C	T
7	chr7:117180126:C:T	0	117180126	T	C
7	chr7:117180233:T:C	0	117180233	C	T
7	chr7:117180378:C:T	0	117180378	T	C
7	chr7:117180785:G:A	0	117180785	A	G
7	chr7:117181692:A:G	0	117181692	G	A
7	chr7:117182206:C:T	0	117182206	T	C
7	chr7:117182615:A:G	0	117182615	G	A
7	chr7:117183214:A:T	0	117183214	T	A
7	chr7:117184284:TG:T	0	117184284	T	TG
7	chr7:117184582:G:A	0	117184582	A	G
7	chr7:117184876:A:G	0	117184876	G	A
7	chr7:117185794:A:G	0	117185794	G	A
7	chr7:117186435:C:T	0	117186435	T	C
7	chr7:117187088:T:A	0	117187088	A	T
7	chr7:117187106:T:C	0	117187106	C	T
7	chr7:117188007:G:A	0	117188007	A	G
7	chr7:117188103:A:G	0	117188103	G	A
7	chr7:117189409:T:C	0	117189409	C	T
7	chr7:117189685:TA:T	0	117189685	T	TA
7	chr7:117192880:G:C	0	117192880	C	G
7	chr7:117193401:T:C	0	117193401	C	T
7	chr7:117194118:C:T	0	117194118	T	C
7	chr7:117194809:C:T	0	117194809	T	C
7	chr7:117196386:CCAACA:C	0	117196386	C	CCAACA
7	chr7:117198257:G:A	0	117198257	A	G
7	chr7:117199184:T:A	0	117199184	A	T
7	chr7:117199539:A:G	0	117199539	G	A
7	chr7:117199583:T:C	0	117199583	C	T
7	chr7:117199691:C:T	0	117199691	T	C
7	chr7:117199811:A:G	0	117199811	G	A
7	chr7:117199896:C:T	0	117199896	T	C
7	chr7:117202792:G:A	0	117202792	A	G
7	chr7:117205197:CTACCTA:C	0	117205197	C	CTACCTA
7	chr7:117208140:T:G	0	117208140	G	T
7	chr7:117209273:G:A	0	117209273	A	G
7	chr7:117210716:C:G	0	117210716	G	C
7	chr7:117211103:G:A	0	117211103	A	G
7	chr7:117211427:A:G	0	117211427	G	A
7	chr7:117211921:G:A	0	117211921	A	G
7	chr7:117216590:G:C	0	117216590	C	G
7	chr7:117218330:A:G	0	117218330	G	A
7	chr7:117218344:G:A	0	117218344	A	G
7	chr7:117219861:G:T	0	117219861	T	G
7	chr7:117221091:C:T	0	117221091	T	C
7	chr7:117222206:G:A	0	117222206	A	G
7	chr7:117224277:C:T	0	117224277	T	C
7	chr7:117224836:C:T	0	117224836	T	C
7	chr7:117226757:C:A	0	117226757	A	C
7	chr7:117227030:C:T	0	117227030	T	C
7	chr7:117227241:C:T	0	117227241	T	C
7	chr7:117228518:T:A	0	117228518	A	T
7	chr7:117228531:T:A	0	117228531	A	T
7	chr7:117228642:C:T	0	117228642	T	C
7	chr7:117231705:T:C	0	117231705	C	T
7	chr7:117233288:G:A	0	117233288	A	G
7	chr7:117233764:T:C	0	117233764	C	T
7	chr7:117233784:T:C	0	117233784	C	T
7	chr7:117234417:T:A	0	117234417	A	T
7	chr7:117236420:C:G	0	117236420	G	C
7	chr7:117238229:G:A	0	117238229	A	G
7	chr7:117239170:A:G	0	117239170	G	A
7	chr7:117239809:A:G	0	117239809	G	A
7	chr7:117242720:G:A	0	117242720	A	G
7	chr7:117242948:C:A	0	117242948	A	C
7	chr7:117243319:A:AG	0	117243319	AG	A
7	chr7:117243470:A:T	0	117243470	T	A
7	chr7:117243537:C:G	0	117243537	G	C
7	chr7:117244617:C:A	0	117244617	A	C
7	chr7:117244936:A:G	0	117244936	G	A
7	chr7:117245061:T:C	0	117245061	C	T
7	chr7:117245095:T:C	0	117245095	C	T
7	chr7:117245465:TTAAG:T	0	117245465	T	TTAAG
7	chr7:117245668:A:C	0	117245668	C	A
7	chr7:117245755:G:A	0	117245755	A	G
7	chr7:117246551:T:C	0	117246551	C	T
7	chr7:117246613:C:T	0	117246613	T	C
7	chr7:117246691:A:C	0	117246691	C	A
7	chr7:117247005:G:A	0	117247005	A	G
7	chr7:117247295:T:C	0	117247295	C	T
7	chr7:117247857:G:A	0	117247857	A	G
7	chr7:117247883:T:A	0	117247883	A	T
7	chr7:117248107:A:G	0	117248107	G	A
7	chr7:117249360:T:C	0	117249360	C	T
7	chr7:117249664:G:A	0	117249664	A	G
7	chr7:117249696:G:T	0	117249696	T	G
7	chr7:117249945:A:C	0	117249945	C	A
7	chr7:117250052:G:A	0	117250052	A	G
7	chr7:117250206:T:C	0	117250206	C	T
7	chr7:117250364:A:G	0	117250364	G	A
7	chr7:117250393:T:C	0	117250393	C	T
7	chr7:117250832:C:T	0	117250832	T	C
7	chr7:117251544:C:T	0	117251544	T	C
7	chr7:117251629:G:A	0	117251629	A	G
7	chr7:117252093:C:T	0	117252093	T	C
7	chr7:117252149:A:G	0	117252149	G	A
7	chr7:117252488:T:C	0	117252488	C	T
7	chr7:117252552:G:A	0	117252552	A	G
7	chr7:117252792:T:C	0	117252792	C	T
7	chr7:117253741:T:C	0	117253741	C	T
7	chr7:117254572:A:C	0	117254572	C	A
7	chr7:117254675:G:A	0	117254675	A	G
7	chr7:117254811:T:A	0	117254811	A	T
7	chr7:117254861:A:T	0	117254861	T	A
7	chr7:117254872:A:G	0	117254872	G	A
7	chr7:117254943:A:G	0	117254943	G	A
7	chr7:117255109:G:A	0	117255109	A	G
7	chr7:117255523:G:A	0	117255523	A	G
7	chr7:117255534:G:A	0	117255534	A	G
7	chr7:117255575:C:T	0	117255575	T	C
7	chr7:117257436:C:T	0	117257436	T	C
7	chr7:117258294:A:T	0	117258294	T	A
7	chr7:117258568:A:G	0	117258568	G	A
7	chr7:117259240:C:T	0	117259240	T	C
7	chr7:117259731:A:G	0	117259731	G	A
7	chr7:117259986:C:T	0	117259986	T	C
7	chr7:117260488:A:T	0	117260488	T	A
7	chr7:117260574:C:G	0	117260574	G	C
7	chr7:117260583:C:T	0	117260583	T	C
7	chr7:117261055:G:A	0	117261055	A	G
7	chr7:117261106:T:C	0	117261106	C	T
7	chr7:117261400:G:A	0	117261400	A	G
7	chr7:117261810:G:A	0	117261810	A	G
7	chr7:117262041:C:T	0	117262041	T	C
7	chr7:117262402:T:C	0	117262402	C	T
7	chr7:117262644:A:T	0	117262644	T	A
7	chr7:117263022:T:C	0	117263022	C	T
7	chr7:117263196:A:G	0	117263196	G	A
7	chr7:117264292:G:A	0	117264292	A	G
7	chr7:117264456:T:A	0	117264456	A	T
7	chr7:117264474:G:A	0	117264474	A	G
7	chr7:117264774:G:A	0	117264774	A	G
7	chr7:117265233:G:A	0	117265233	A	G
7	chr7:117265779:T:A	0	117265779	A	T
7	chr7:117266485:T:C	0	117266485	C	T
7	chr7:117266497:T:C	0	117266497	C	T
7	chr7:117266628:T:C	0	117266628	C	T
7	chr7:117266738:A:G	0	117266738	G	A
7	chr7:117266951:C:T	0	117266951	T	C
7	chr7:117267110:A:G	0	117267110	G	A
7	chr7:117267325:T:C	0	117267325	C	T
7	chr7:117267396:AT:A	0	117267396	A	AT
7	chr7:117267504:A:G	0	117267504	G	A
7	chr7:117267689:G:A	0	117267689	A	G
7	chr7:117267781:G:A	0	117267781	A	G
7	chr7:117267789:G:A	0	117267789	A	G
7	chr7:117268394:G:C	0	117268394	C	G
7	chr7:117269246:G:A	0	117269246	A	G
7	chr7:117269970:C:T	0	117269970	T	C
7	chr7:117270236:G:A	0	117270236	A	G
7	chr7:117270562:C:T	0	117270562	T	C
7	chr7:117270596:G:A	0	117270596	A	G
7	chr7:117270747:G:T	0	117270747	T	G
7	chr7:117271037:C:G	0	117271037	G	C
7	chr7:117271294:G:A	0	117271294	A	G
7	chr7:117271484:C:T	0	117271484	T	C
7	chr7:117271781:G:A	0	117271781	A	G
7	chr7:117272847:G:A	0	117272847	A	G
7	chr7:117273157:T:A	0	117273157	A	T
7	chr7:117273513:C:A	0	117273513	A	C
7	chr7:117273769:G:A	0	117273769	A	G
7	chr7:117273989:G:A	0	117273989	A	G
7	chr7:117274597:A:G	0	117274597	G	A
7	chr7:117275065:T:G	0	117275065	G	T
7	chr7:117275334:C:T	0	117275334	T	C
7	chr7:117275630:G:C	0	117275630	C	G
7	chr7:117275729:T:C	0	117275729	C	T
7	chr7:117275830:G:A	0	117275830	A	G
7	chr7:117275958:A:C	0	117275958	C	A
7	chr7:117276174:A:G	0	117276174	G	A
7	chr7:117276359:T:C	0	117276359	C	T
7	chr7:117277064:C:T	0	117277064	T	C
7	chr7:117277373:G:A	0	117277373	A	G
7	chr7:117278006:G:A	0	117278006	A	G
7	chr7:117278031:C:T	0	117278031	T	C
7	chr7:117278857:A:G	0	117278857	G	A
7	chr7:117279924:G:A	0	117279924	A	G
7	chr7:117280554:T:C	0	117280554	C	T
7	chr7:117280654:T:G	0	117280654	G	T
7	chr7:117280663:T:C	0	117280663	C	T
7	chr7:117280916:T:C	0	117280916	C	T
7	chr7:117281176:C:G	0	117281176	G	C
7	chr7:117282263:A:T	0	117282263	T	A
7	chr7:117286578:C:G	0	117286578	G	C
7	chr7:117287138:T:C	0	117287138	C	T
7	chr7:117287206:G:A	0	117287206	A	G
7	chr7:117287306:C:T	0	117287306	T	C
7	chr7:117289279:T:C	0	117289279	C	T
7	chr7:117290188:G:A	0	117290188	A	G
7	chr7:117290841:T:C	0	117290841	C	T
7	chr7:117290908:A:G	0	117290908	G	A
7	chr7:117291975:T:C	0	117291975	C	T
7	chr7:117293752:G:A	0	117293752	A	G
7	chr7:117297966:T:C	0	117297966	C	T
7	chr7:117298986:G:T	0	117298986	T	G
7	chr7:117299035:AG:A	0	117299035	A	AG
7	chr7:117299233:C:T	0	117299233	T	C
7	chr7:117300614:T:A	0	117300614	A	T
7	chr7:117301182:C:G	0	117301182	G	C
7	chr7:117302061:G:A	0	117302061	A	G
7	chr7:117302379:G:T	0	117302379	T	G
7	chr7:117303470:A:G	0	117303470	G	A
7	chr7:117303739:A:T	0	117303739	T	A
7	chr7:117305529:G:T	0	117305529	T	G
7	chr7:117307142:A:C	0	117307142	C	A
7	chr7:117309232:C:T	0	117309232	T	C
7	chr7:117309858:C:A	0	117309858	A	C
7	chr7:117311617:G:A	0	117311617	A	G
7	chr7:117312250:G:A	0	117312250	A	G
7	chr7:117312687:A:C	0	117312687	C	A
7	chr7:117314063:T:G	0	117314063	G	T
7	chr7:117315645:C:T	0	117315645	T	C
7	chr7:117317509:TA:T	0	117317509	T	TA
7	chr7:117326198:G:A	0	117326198	A	G
7	chr7:117326250:G:A	0	117326250	A	G
7	chr7:117327966:T:A	0	117327966	A	T
7	chr7:117328572:T:C	0	117328572	C	T
7	chr7:117328855:C:G	0	117328855	G	C
7	chr7:117329108:G:A	0	117329108	A	G
7	chr7:117329717:T:C	0	117329717	C	T
7	chr7:117329758:T:C	0	117329758	C	T
7	chr7:117329822:A:G	0	117329822	G	A
7	chr7:117330528:T:C	0	117330528	C	T
7	chr7:117331777:T:C	0	117331777	C	T
7	chr7:117333210:C:T	0	117333210	T	C
7	chr7:117335659:AT:A	0	117335659	A	AT
7	chr7:117336533:T:C	0	117336533	C	T
7	chr7:117340523:T:A	0	117340523	A	T
7	chr7:117340715:A:C	0	117340715	C	A
7	chr7:117342853:G:A	0	117342853	A	G
7	chr7:117343029:T:C	0	117343029	C	T
7	chr7:117344692:A:G	0	117344692	G	A
7	chr7:117345036:T:C	0	117345036	C	T
7	chr7:117349994:T:C	0	117349994	C	T
7	chr7:117350010:C:T	0	117350010	T	C
7	chr7:117351647:A:G	0	117351647	G	A
7	chr7:117358122:C:T	0	117358122	T	C
7	chr7:117358828:G:A	0	117358828	A	G
7	chr7:117361312:G:T	0	117361312	T	G
7	chr7:117362944:T:C	0	117362944	C	T
7	chr7:117370302:C:T	0	117370302	T	C
7	chr7:117371969:G:A	0	117371969	A	G
7	chr7:117372187:A:G	0	117372187	G	A
7	chr7:117372720:T:C	0	117372720	C	T
7	chr7:117372844:T:C	0	117372844	C	T
7	chr7:117374018:A:G	0	117374018	G	A
7	chr7:117374333:C:T	0	117374333	T	C
```
