## Supplementary material for "Characterization of shared and ancestry-specific signals driving complex traits using multi-ancestry fine-mapping": s1_data.bim

```
7	chr7:122987715:G:C	0	122987715	C	G
7	chr7:122987842:T:A	0	122987842	A	T
7	chr7:122987931:T:C	0	122987931	C	T
7	chr7:122988571:G:A	0	122988571	A	G
7	chr7:122988596:A:G	0	122988596	G	A
7	chr7:122988602:C:T	0	122988602	T	C
7	chr7:122989444:A:G	0	122989444	G	A
7	chr7:122990126:A:C	0	122990126	C	A
7	chr7:122990492:G:A	0	122990492	A	G
7	chr7:122991866:T:C	0	122991866	C	T
7	chr7:122992437:C:T	0	122992437	T	C
7	chr7:122992505:A:G	0	122992505	G	A
7	chr7:122993210:A:G	0	122993210	G	A
7	chr7:122993600:C:T	0	122993600	T	C
7	chr7:122994237:G:T	0	122994237	T	G
7	chr7:122994789:C:T	0	122994789	T	C
7	chr7:122994970:C:T	0	122994970	T	C
7	chr7:122996359:G:A	0	122996359	A	G
7	chr7:122997922:C:T	0	122997922	T	C
7	chr7:122998296:G:A	0	122998296	A	G
7	chr7:123000047:G:A	0	123000047	A	G
7	chr7:123000635:T:G	0	123000635	G	T
7	chr7:123000656:TA:T	0	123000656	T	TA
7	chr7:123003239:A:G	0	123003239	G	A
7	chr7:123003882:C:T	0	123003882	T	C
7	chr7:123004319:T:C	0	123004319	C	T
7	chr7:123005048:A:G	0	123005048	G	A
7	chr7:123005506:A:G	0	123005506	G	A
7	chr7:123006147:T:C	0	123006147	C	T
7	chr7:123006850:A:G	0	123006850	G	A
7	chr7:123007489:GA:G	0	123007489	G	GA
7	chr7:123007758:A:T	0	123007758	T	A
7	chr7:123008008:A:G	0	123008008	G	A
7	chr7:123008112:G:A	0	123008112	A	G
7	chr7:123008340:A:G	0	123008340	G	A
7	chr7:123008655:C:T	0	123008655	T	C
7	chr7:123008943:T:C	0	123008943	C	T
7	chr7:123009304:C:T	0	123009304	T	C
7	chr7:123010535:G:A	0	123010535	A	G
7	chr7:123011146:G:A	0	123011146	A	G
7	chr7:123011356:A:G	0	123011356	G	A
7	chr7:123011517:T:C	0	123011517	C	T
7	chr7:123011962:T:C	0	123011962	C	T
7	chr7:123013191:G:T	0	123013191	T	G
7	chr7:123013532:A:G	0	123013532	G	A
7	chr7:123013918:T:C	0	123013918	C	T
7	chr7:123013964:G:A	0	123013964	A	G
7	chr7:123014132:G:T	0	123014132	T	G
7	chr7:123014605:A:G	0	123014605	G	A
7	chr7:123015418:C:T	0	123015418	T	C
7	chr7:123015704:G:A	0	123015704	A	G
7	chr7:123015894:A:C	0	123015894	C	A
7	chr7:123015900:A:T	0	123015900	T	A
7	chr7:123015945:A:G	0	123015945	G	A
7	chr7:123016968:C:T	0	123016968	T	C
7	chr7:123017266:G:C	0	123017266	C	G
7	chr7:123017887:T:G	0	123017887	G	T
7	chr7:123018050:GC:G	0	123018050	G	GC
7	chr7:123018319:T:C	0	123018319	C	T
7	chr7:123018605:G:A	0	123018605	A	G
7	chr7:123018796:A:G	0	123018796	G	A
7	chr7:123018849:G:A	0	123018849	A	G
7	chr7:123019668:T:C	0	123019668	C	T
7	chr7:123023426:C:T	0	123023426	T	C
7	chr7:123023852:T:C	0	123023852	C	T
7	chr7:123025174:C:G	0	123025174	G	C
7	chr7:123025494:G:A	0	123025494	A	G
7	chr7:123026579:A:G	0	123026579	G	A
7	chr7:123027851:A:G	0	123027851	G	A
7	chr7:123027871:C:T	0	123027871	T	C
7	chr7:123028093:G:T	0	123028093	T	G
7	chr7:123028282:T:G	0	123028282	G	T
7	chr7:123028433:A:G	0	123028433	G	A
7	chr7:123029787:C:T	0	123029787	T	C
7	chr7:123029905:G:A	0	123029905	A	G
7	chr7:123030664:T:C	0	123030664	C	T
7	chr7:123031162:G:T	0	123031162	T	G
7	chr7:123032560:G:GA	0	123032560	GA	G
7	chr7:123032904:T:A	0	123032904	A	T
7	chr7:123032921:C:T	0	123032921	T	C
7	chr7:123033061:C:T	0	123033061	T	C
7	chr7:123033962:C:T	0	123033962	T	C
7	chr7:123034210:G:A	0	123034210	A	G
7	chr7:123034243:G:A	0	123034243	A	G
7	chr7:123034361:C:A	0	123034361	A	C
7	chr7:123034772:A:G	0	123034772	G	A
7	chr7:123035179:T:C	0	123035179	C	T
7	chr7:123035908:A:G	0	123035908	G	A
7	chr7:123036125:T:C	0	123036125	C	T
7	chr7:123037543:TAAC:T	0	123037543	T	TAAC
7	chr7:123037578:T:C	0	123037578	C	T
7	chr7:123037856:C:T	0	123037856	T	C
7	chr7:123037864:G:A	0	123037864	A	G
7	chr7:123038013:C:T	0	123038013	T	C
7	chr7:123038096:A:C	0	123038096	C	A
7	chr7:123038245:G:C	0	123038245	C	G
7	chr7:123038353:C:G	0	123038353	G	C
7	chr7:123038483:C:A	0	123038483	A	C
7	chr7:123038719:A:G	0	123038719	G	A
7	chr7:123038776:T:TAC	0	123038776	TAC	T
7	chr7:123038812:T:G	0	123038812	G	T
7	chr7:123039865:G:A	0	123039865	A	G
7	chr7:123040092:T:C	0	123040092	C	T
7	chr7:123040434:G:A	0	123040434	A	G
7	chr7:123040825:T:C	0	123040825	C	T
7	chr7:123041286:G:A	0	123041286	A	G
7	chr7:123041523:C:T	0	123041523	T	C
7	chr7:123041656:T:C	0	123041656	C	T
7	chr7:123044277:C:T	0	123044277	T	C
7	chr7:123044335:A:G	0	123044335	G	A
7	chr7:123044915:C:T	0	123044915	T	C
7	chr7:123044918:A:T	0	123044918	T	A
7	chr7:123046528:T:A	0	123046528	A	T
7	chr7:123047486:T:C	0	123047486	C	T
7	chr7:123047619:T:C	0	123047619	C	T
7	chr7:123048660:T:C	0	123048660	C	T
7	chr7:123049165:C:T	0	123049165	T	C
7	chr7:123050381:C:T	0	123050381	T	C
7	chr7:123050483:C:T	0	123050483	T	C
7	chr7:123050720:CA:C	0	123050720	C	CA
7	chr7:123051102:C:T	0	123051102	T	C
7	chr7:123051188:G:A	0	123051188	A	G
7	chr7:123051872:T:C	0	123051872	C	T
7	chr7:123052869:C:A	0	123052869	A	C
7	chr7:123052945:G:A	0	123052945	A	G
7	chr7:123053106:G:A	0	123053106	A	G
7	chr7:123053303:A:G	0	123053303	G	A
7	chr7:123053592:C:T	0	123053592	T	C
7	chr7:123053713:A:G	0	123053713	G	A
7	chr7:123053766:C:A	0	123053766	A	C
7	chr7:123053875:T:A	0	123053875	A	T
7	chr7:123054045:C:T	0	123054045	T	C
7	chr7:123054399:A:G	0	123054399	G	A
7	chr7:123055673:T:C	0	123055673	C	T
7	chr7:123056169:T:C	0	123056169	C	T
7	chr7:123056558:T:C	0	123056558	C	T
7	chr7:123056957:A:G	0	123056957	G	A
7	chr7:123058185:G:A	0	123058185	A	G
7	chr7:123058701:T:C	0	123058701	C	T
7	chr7:123059152:G:A	0	123059152	A	G
7	chr7:123060151:C:A	0	123060151	A	C
7	chr7:123061310:A:G	0	123061310	G	A
7	chr7:123061483:C:T	0	123061483	T	C
7	chr7:123062008:T:C	0	123062008	C	T
7	chr7:123062557:T:C	0	123062557	C	T
7	chr7:123062599:G:A	0	123062599	A	G
7	chr7:123062926:G:T	0	123062926	T	G
7	chr7:123064147:G:A	0	123064147	A	G
7	chr7:123064466:A:G	0	123064466	G	A
7	chr7:123065219:C:G	0	123065219	G	C
7	chr7:123065234:A:C	0	123065234	C	A
7	chr7:123065597:G:A	0	123065597	A	G
7	chr7:123066024:G:A	0	123066024	A	G
7	chr7:123066627:A:T	0	123066627	T	A
7	chr7:123066635:T:G	0	123066635	G	T
7	chr7:123066966:T:C	0	123066966	C	T
7	chr7:123067559:A:G	0	123067559	G	A
7	chr7:123068646:G:A	0	123068646	A	G
7	chr7:123068797:C:T	0	123068797	T	C
7	chr7:123070135:G:T	0	123070135	T	G
7	chr7:123070196:C:T	0	123070196	T	C
7	chr7:123071304:C:T	0	123071304	T	C
7	chr7:123071808:G:C	0	123071808	C	G
7	chr7:123071846:C:T	0	123071846	T	C
7	chr7:123071877:C:T	0	123071877	T	C
7	chr7:123071935:C:T	0	123071935	T	C
7	chr7:123072304:C:T	0	123072304	T	C
7	chr7:123073067:A:T	0	123073067	T	A
7	chr7:123073794:T:A	0	123073794	A	T
7	chr7:123073813:A:G	0	123073813	G	A
7	chr7:123073947:T:G	0	123073947	G	T
7	chr7:123074100:A:T	0	123074100	T	A
7	chr7:123074767:C:T	0	123074767	T	C
7	chr7:123074773:T:C	0	123074773	C	T
7	chr7:123075058:A:T	0	123075058	T	A
7	chr7:123075384:C:T	0	123075384	T	C
7	chr7:123075409:G:A	0	123075409	A	G
7	chr7:123075410:C:A	0	123075410	A	C
7	chr7:123076279:G:A	0	123076279	A	G
7	chr7:123076289:T:A	0	123076289	A	T
7	chr7:123076528:C:T	0	123076528	T	C
7	chr7:123076532:G:C	0	123076532	C	G
7	chr7:123076578:C:T	0	123076578	T	C
7	chr7:123077144:T:C	0	123077144	C	T
7	chr7:123079022:G:T	0	123079022	T	G
7	chr7:123079040:C:A	0	123079040	A	C
7	chr7:123080143:T:C	0	123080143	C	T
7	chr7:123080968:A:C	0	123080968	C	A
7	chr7:123081785:C:A	0	123081785	A	C
7	chr7:123083204:T:C	0	123083204	C	T
7	chr7:123083315:T:G	0	123083315	G	T
7	chr7:123083328:A:T	0	123083328	T	A
7	chr7:123084159:G:A	0	123084159	A	G
7	chr7:123084187:A:G	0	123084187	G	A
7	chr7:123085276:C:T	0	123085276	T	C
7	chr7:123085299:G:T	0	123085299	T	G
7	chr7:123085436:G:C	0	123085436	C	G
7	chr7:123085550:G:A	0	123085550	A	G
7	chr7:123085784:A:G	0	123085784	G	A
7	chr7:123086576:A:T	0	123086576	T	A
7	chr7:123087312:A:G	0	123087312	G	A
7	chr7:123087733:A:T	0	123087733	T	A
7	chr7:123088048:T:C	0	123088048	C	T
7	chr7:123089031:G:A	0	123089031	A	G
7	chr7:123090575:A:G	0	123090575	G	A
7	chr7:123091280:A:G	0	123091280	G	A
7	chr7:123093800:T:C	0	123093800	C	T
7	chr7:123093908:C:T	0	123093908	T	C
7	chr7:123093922:A:G	0	123093922	G	A
7	chr7:123094212:G:A	0	123094212	A	G
7	chr7:123094462:C:A	0	123094462	A	C
7	chr7:123094716:G:A	0	123094716	A	G
7	chr7:123095469:C:G	0	123095469	G	C
7	chr7:123095912:T:C	0	123095912	C	T
7	chr7:123096013:G:A	0	123096013	A	G
7	chr7:123096027:C:T	0	123096027	T	C
7	chr7:123096282:G:A	0	123096282	A	G
7	chr7:123097090:A:C	0	123097090	C	A
7	chr7:123097497:ACTTT:A	0	123097497	A	ACTTT
7	chr7:123097532:C:G	0	123097532	G	C
7	chr7:123097635:A:T	0	123097635	T	A
7	chr7:123098053:A:G	0	123098053	G	A
7	chr7:123098182:T:G	0	123098182	G	T
7	chr7:123098624:G:A	0	123098624	A	G
7	chr7:123098692:G:C	0	123098692	C	G
7	chr7:123098708:A:G	0	123098708	G	A
7	chr7:123098860:G:A	0	123098860	A	G
7	chr7:123100922:A:G	0	123100922	G	A
7	chr7:123101026:G:T	0	123101026	T	G
7	chr7:123101248:T:C	0	123101248	C	T
7	chr7:123101914:C:T	0	123101914	T	C
7	chr7:123102437:G:A	0	123102437	A	G
7	chr7:123103898:C:A	0	123103898	A	C
7	chr7:123105599:A:G	0	123105599	G	A
7	chr7:123105814:T:C	0	123105814	C	T
7	chr7:123107587:C:T	0	123107587	T	C
7	chr7:123107600:G:A	0	123107600	A	G
7	chr7:123108922:A:G	0	123108922	G	A
7	chr7:123109154:A:G	0	123109154	G	A
7	chr7:123109988:G:T	0	123109988	T	G
7	chr7:123110498:A:T	0	123110498	T	A
7	chr7:123110508:T:C	0	123110508	C	T
7	chr7:123110930:GTTTGTA:G	0	123110930	G	GTTTGTA
7	chr7:123111991:C:G	0	123111991	G	C
7	chr7:123112096:A:T	0	123112096	T	A
7	chr7:123112132:G:C	0	123112132	C	G
7	chr7:123113068:A:G	0	123113068	G	A
7	chr7:123114304:G:A	0	123114304	A	G
7	chr7:123115290:CA:C	0	123115290	C	CA
7	chr7:123115940:C:G	0	123115940	G	C
7	chr7:123116982:G:A	0	123116982	A	G
7	chr7:123117032:G:C	0	123117032	C	G
7	chr7:123118136:T:G	0	123118136	G	T
7	chr7:123119822:T:C	0	123119822	C	T
7	chr7:123119926:C:T	0	123119926	T	C
7	chr7:123120639:C:A	0	123120639	A	C
7	chr7:123121137:A:G	0	123121137	G	A
7	chr7:123121279:T:A	0	123121279	A	T
7	chr7:123121540:C:A	0	123121540	A	C
7	chr7:123121886:G:T	0	123121886	T	G
7	chr7:123122398:T:C	0	123122398	C	T
7	chr7:123122485:G:A	0	123122485	A	G
7	chr7:123123570:C:A	0	123123570	A	C
7	chr7:123123733:A:G	0	123123733	G	A
7	chr7:123123901:T:A	0	123123901	A	T
7	chr7:123124077:A:T	0	123124077	T	A
7	chr7:123124198:G:A	0	123124198	A	G
7	chr7:123124347:C:T	0	123124347	T	C
7	chr7:123125046:T:A	0	123125046	A	T
7	chr7:123126216:A:G	0	123126216	G	A
7	chr7:123126484:C:A	0	123126484	A	C
7	chr7:123126853:C:T	0	123126853	T	C
7	chr7:123127751:T:G	0	123127751	G	T
7	chr7:123128159:A:G	0	123128159	G	A
7	chr7:123128568:T:G	0	123128568	G	T
7	chr7:123129254:C:T	0	123129254	T	C
7	chr7:123129562:T:C	0	123129562	C	T
7	chr7:123129998:C:T	0	123129998	T	C
7	chr7:123130031:T:C	0	123130031	C	T
7	chr7:123130462:T:G	0	123130462	G	T
7	chr7:123130813:G:T	0	123130813	T	G
7	chr7:123131301:T:C	0	123131301	C	T
7	chr7:123131357:C:T	0	123131357	T	C
7	chr7:123131485:C:G	0	123131485	G	C
7	chr7:123131486:T:A	0	123131486	A	T
7	chr7:123131653:C:T	0	123131653	T	C
7	chr7:123132823:A:T	0	123132823	T	A
7	chr7:123132978:A:G	0	123132978	G	A
7	chr7:123133166:A:T	0	123133166	T	A
7	chr7:123133412:G:T	0	123133412	T	G
7	chr7:123133869:T:C	0	123133869	C	T
7	chr7:123134675:C:A	0	123134675	A	C
7	chr7:123134931:G:A	0	123134931	A	G
7	chr7:123136011:A:G	0	123136011	G	A
7	chr7:123137721:G:A	0	123137721	A	G
7	chr7:123137992:T:C	0	123137992	C	T
7	chr7:123138684:T:C	0	123138684	C	T
7	chr7:123139005:A:G	0	123139005	G	A
7	chr7:123139018:G:A	0	123139018	A	G
7	chr7:123139503:G:C	0	123139503	C	G
7	chr7:123139973:C:T	0	123139973	T	C
7	chr7:123141529:T:C	0	123141529	C	T
7	chr7:123141752:TC:T	0	123141752	T	TC
7	chr7:123141755:T:A	0	123141755	A	T
7	chr7:123141805:G:C	0	123141805	C	G
7	chr7:123142474:C:T	0	123142474	T	C
7	chr7:123142779:G:A	0	123142779	A	G
7	chr7:123142896:C:T	0	123142896	T	C
7	chr7:123142959:C:A	0	123142959	A	C
7	chr7:123143585:G:A	0	123143585	A	G
7	chr7:123143785:C:A	0	123143785	A	C
7	chr7:123145374:A:G	0	123145374	G	A
7	chr7:123145864:C:T	0	123145864	T	C
7	chr7:123146129:A:T	0	123146129	T	A
7	chr7:123146233:T:C	0	123146233	C	T
7	chr7:123146857:CTACCAT:C	0	123146857	C	CTACCAT
7	chr7:123148611:G:A	0	123148611	A	G
7	chr7:123150076:T:C	0	123150076	C	T
7	chr7:123150776:A:G	0	123150776	G	A
7	chr7:123151802:A:C	0	123151802	C	A
7	chr7:123152013:CTGAAAGATT:C	0	123152013	C	CTGAAAGATT
7	chr7:123153128:T:C	0	123153128	C	T
7	chr7:123157065:C:T	0	123157065	T	C
7	chr7:123158582:G:A	0	123158582	A	G
7	chr7:123159683:G:A	0	123159683	A	G
7	chr7:123159713:C:T	0	123159713	T	C
7	chr7:123160609:A:G	0	123160609	G	A
7	chr7:123160629:T:C	0	123160629	C	T
7	chr7:123161934:C:T	0	123161934	T	C
7	chr7:123161968:T:C	0	123161968	C	T
7	chr7:123162248:A:C	0	123162248	C	A
7	chr7:123162770:T:C	0	123162770	C	T
7	chr7:123163003:C:G	0	123163003	G	C
7	chr7:123164550:T:C	0	123164550	C	T
7	chr7:123165301:T:C	0	123165301	C	T
7	chr7:123166664:G:A	0	123166664	A	G
7	chr7:123167176:T:C	0	123167176	C	T
7	chr7:123167557:C:T	0	123167557	T	C
7	chr7:123167626:T:C	0	123167626	C	T
7	chr7:123168259:C:A	0	123168259	A	C
7	chr7:123168474:A:G	0	123168474	G	A
7	chr7:123168951:A:C	0	123168951	C	A
7	chr7:123169057:T:C	0	123169057	C	T
7	chr7:123169180:T:C	0	123169180	C	T
7	chr7:123169510:A:G	0	123169510	G	A
7	chr7:123170760:C:G	0	123170760	G	C
7	chr7:123171982:T:A	0	123171982	A	T
7	chr7:123172227:G:A	0	123172227	A	G
7	chr7:123173496:T:C	0	123173496	C	T
7	chr7:123173575:A:AT	0	123173575	AT	A
7	chr7:123178671:C:T	0	123178671	T	C
7	chr7:123178730:G:A	0	123178730	A	G
7	chr7:123179812:TAA:T	0	123179812	T	TAA
7	chr7:123179825:G:A	0	123179825	A	G
7	chr7:123183189:A:G	0	123183189	G	A
7	chr7:123185902:C:T	0	123185902	T	C
7	chr7:123187745:G:T	0	123187745	T	G
7	chr7:123188448:G:T	0	123188448	T	G
7	chr7:123190872:G:A	0	123190872	A	G
7	chr7:123193667:G:T	0	123193667	T	G
7	chr7:123195101:A:G	0	123195101	G	A
7	chr7:123195688:C:A	0	123195688	A	C
7	chr7:123195971:G:C	0	123195971	C	G
7	chr7:123198036:G:C	0	123198036	C	G
7	chr7:123198878:G:A	0	123198878	A	G
7	chr7:123199511:C:T	0	123199511	T	C
7	chr7:123200993:T:C	0	123200993	C	T
7	chr7:123201975:G:A	0	123201975	A	G
7	chr7:123202021:C:T	0	123202021	T	C
7	chr7:123202969:A:G	0	123202969	G	A
7	chr7:123203820:C:T	0	123203820	T	C
7	chr7:123204149:A:G	0	123204149	G	A
7	chr7:123204374:T:C	0	123204374	C	T
7	chr7:123205582:A:G	0	123205582	G	A
7	chr7:123206266:A:G	0	123206266	G	A
7	chr7:123206280:C:T	0	123206280	T	C
7	chr7:123206473:A:G	0	123206473	G	A
7	chr7:123209943:G:A	0	123209943	A	G
7	chr7:123215163:G:T	0	123215163	T	G
7	chr7:123216898:GA:G	0	123216898	G	GA
7	chr7:123216931:G:A	0	123216931	A	G
7	chr7:123217196:G:A	0	123217196	A	G
7	chr7:123217704:G:A	0	123217704	A	G
7	chr7:123218722:A:G	0	123218722	G	A
7	chr7:123221355:C:T	0	123221355	T	C
7	chr7:123222267:T:C	0	123222267	C	T
7	chr7:123222933:A:G	0	123222933	G	A
7	chr7:123223719:C:T	0	123223719	T	C
7	chr7:123224083:A:T	0	123224083	T	A
7	chr7:123224272:A:G	0	123224272	G	A
7	chr7:123224334:C:T	0	123224334	T	C
7	chr7:123224375:T:C	0	123224375	C	T
7	chr7:123224765:AT:A	0	123224765	A	AT
7	chr7:123224870:C:A	0	123224870	A	C
7	chr7:123225220:T:C	0	123225220	C	T
7	chr7:123225961:A:T	0	123225961	T	A
7	chr7:123226872:TA:T	0	123226872	T	TA
7	chr7:123226877:G:T	0	123226877	T	G
7	chr7:123227159:T:A	0	123227159	A	T
7	chr7:123227380:G:A	0	123227380	A	G
7	chr7:123228090:G:A	0	123228090	A	G
7	chr7:123228185:T:C	0	123228185	C	T
7	chr7:123228266:G:A	0	123228266	A	G
7	chr7:123228277:T:C	0	123228277	C	T
7	chr7:123228300:T:C	0	123228300	C	T
7	chr7:123228439:G:C	0	123228439	C	G
7	chr7:123228625:C:T	0	123228625	T	C
7	chr7:123229177:G:A	0	123229177	A	G
7	chr7:123229683:A:C	0	123229683	C	A
7	chr7:123230004:A:G	0	123230004	G	A
7	chr7:123230008:G:A	0	123230008	A	G
7	chr7:123230720:C:T	0	123230720	T	C
7	chr7:123230827:G:A	0	123230827	A	G
7	chr7:123231330:G:A	0	123231330	A	G
7	chr7:123231623:T:G	0	123231623	G	T
7	chr7:123232280:C:G	0	123232280	G	C
7	chr7:123232638:A:G	0	123232638	G	A
7	chr7:123233347:T:C	0	123233347	C	T
7	chr7:123233611:C:T	0	123233611	T	C
7	chr7:123234198:A:C	0	123234198	C	A
7	chr7:123235377:G:T	0	123235377	T	G
7	chr7:123236364:G:A	0	123236364	A	G
7	chr7:123236569:T:C	0	123236569	C	T
7	chr7:123237583:G:A	0	123237583	A	G
7	chr7:123237979:T:C	0	123237979	C	T
7	chr7:123238405:T:G	0	123238405	G	T
7	chr7:123239596:C:T	0	123239596	T	C
7	chr7:123245993:T:C	0	123245993	C	T
7	chr7:123246933:T:C	0	123246933	C	T
7	chr7:123247772:A:G	0	123247772	G	A
7	chr7:123248573:G:A	0	123248573	A	G
7	chr7:123249281:A:T	0	123249281	T	A
7	chr7:123249646:A:G	0	123249646	G	A
7	chr7:123250110:T:C	0	123250110	C	T
7	chr7:123250920:G:C	0	123250920	C	G
7	chr7:123250991:C:T	0	123250991	T	C
7	chr7:123251255:G:T	0	123251255	T	G
7	chr7:123252004:A:C	0	123252004	C	A
7	chr7:123252026:T:A	0	123252026	A	T
7	chr7:123252144:A:G	0	123252144	G	A
7	chr7:123252224:A:G	0	123252224	G	A
7	chr7:123252285:A:G	0	123252285	G	A
7	chr7:123252856:T:C	0	123252856	C	T
7	chr7:123253843:C:A	0	123253843	A	C
7	chr7:123254095:T:C	0	123254095	C	T
7	chr7:123254414:A:G	0	123254414	G	A
7	chr7:123254453:A:G	0	123254453	G	A
7	chr7:123255254:C:A	0	123255254	A	C
7	chr7:123255796:G:A	0	123255796	A	G
7	chr7:123255913:G:A	0	123255913	A	G
7	chr7:123256001:A:G	0	123256001	G	A
7	chr7:123256028:C:T	0	123256028	T	C
7	chr7:123256234:G:A	0	123256234	A	G
7	chr7:123256329:G:A	0	123256329	A	G
7	chr7:123256361:G:C	0	123256361	C	G
7	chr7:123256366:A:G	0	123256366	G	A
7	chr7:123256702:C:T	0	123256702	T	C
7	chr7:123256826:T:A	0	123256826	A	T
7	chr7:123256829:T:C	0	123256829	C	T
7	chr7:123256909:A:G	0	123256909	G	A
7	chr7:123257347:A:G	0	123257347	G	A
7	chr7:123258785:G:C	0	123258785	C	G
7	chr7:123258912:G:A	0	123258912	A	G
7	chr7:123259522:G:A	0	123259522	A	G
7	chr7:123260562:C:G	0	123260562	G	C
7	chr7:123260737:G:T	0	123260737	T	G
7	chr7:123261043:T:C	0	123261043	C	T
7	chr7:123261187:A:G	0	123261187	G	A
7	chr7:123261484:C:T	0	123261484	T	C
7	chr7:123262101:C:T	0	123262101	T	C
7	chr7:123263516:G:T	0	123263516	T	G
7	chr7:123266423:C:T	0	123266423	T	C
7	chr7:123267054:T:A	0	123267054	A	T
7	chr7:123267394:C:T	0	123267394	T	C
7	chr7:123268025:A:G	0	123268025	G	A
7	chr7:123268176:A:G	0	123268176	G	A
7	chr7:123268473:T:TACCC	0	123268473	TACCC	T
7	chr7:123270795:C:G	0	123270795	G	C
7	chr7:123271050:T:C	0	123271050	C	T
7	chr7:123272685:T:A	0	123272685	A	T
7	chr7:123272936:G:A	0	123272936	A	G
7	chr7:123274099:A:AT	0	123274099	AT	A
7	chr7:123274189:G:A	0	123274189	A	G
7	chr7:123275401:G:A	0	123275401	A	G
7	chr7:123275511:A:G	0	123275511	G	A
7	chr7:123275658:C:T	0	123275658	T	C
7	chr7:123276243:G:T	0	123276243	T	G
7	chr7:123276766:C:T	0	123276766	T	C
7	chr7:123276883:G:A	0	123276883	A	G
7	chr7:123277006:G:A	0	123277006	A	G
7	chr7:123277549:C:T	0	123277549	T	C
7	chr7:123277671:T:C	0	123277671	C	T
7	chr7:123278014:G:A	0	123278014	A	G
7	chr7:123278195:A:C	0	123278195	C	A
7	chr7:123278582:CTT:C	0	123278582	C	CTT
7	chr7:123278714:G:A	0	123278714	A	G
7	chr7:123279082:G:T	0	123279082	T	G
7	chr7:123279344:A:G	0	123279344	G	A
7	chr7:123280612:C:T	0	123280612	T	C
7	chr7:123282873:T:C	0	123282873	C	T
7	chr7:123283378:CTTTGAG:C	0	123283378	C	CTTTGAG
7	chr7:123283468:T:A	0	123283468	A	T
7	chr7:123284389:A:G	0	123284389	G	A
7	chr7:123284464:A:G	0	123284464	G	A
7	chr7:123287595:A:G	0	123287595	G	A
7	chr7:123288231:G:A	0	123288231	A	G
7	chr7:123294135:C:T	0	123294135	T	C
7	chr7:123294173:T:C	0	123294173	C	T
7	chr7:123294193:G:A	0	123294193	A	G
7	chr7:123294215:G:A	0	123294215	A	G
7	chr7:123294521:T:G	0	123294521	G	T
7	chr7:123294797:G:A	0	123294797	A	G
7	chr7:123294846:T:C	0	123294846	C	T
7	chr7:123294868:C:T	0	123294868	T	C
7	chr7:123295206:C:T	0	123295206	T	C
7	chr7:123295230:G:C	0	123295230	C	G
7	chr7:123295272:A:G	0	123295272	G	A
7	chr7:123295434:C:T	0	123295434	T	C
7	chr7:123295449:C:A	0	123295449	A	C
7	chr7:123295520:A:G	0	123295520	G	A
7	chr7:123295850:C:T	0	123295850	T	C
7	chr7:123296002:G:A	0	123296002	A	G
7	chr7:123296155:A:T	0	123296155	T	A
7	chr7:123296348:A:AG	0	123296348	AG	A
7	chr7:123296493:A:G	0	123296493	G	A
7	chr7:123296547:T:C	0	123296547	C	T
7	chr7:123296602:C:T	0	123296602	T	C
7	chr7:123296944:A:C	0	123296944	C	A
7	chr7:123297068:T:C	0	123297068	C	T
7	chr7:123297140:T:C	0	123297140	C	T
7	chr7:123297643:C:T	0	123297643	T	C
7	chr7:123298021:C:G	0	123298021	G	C
7	chr7:123298199:A:G	0	123298199	G	A
7	chr7:123298270:C:T	0	123298270	T	C
7	chr7:123298323:T:C	0	123298323	C	T
7	chr7:123298338:C:A	0	123298338	A	C
7	chr7:123298689:C:T	0	123298689	T	C
7	chr7:123298717:C:CA	0	123298717	CA	C
7	chr7:123298917:A:G	0	123298917	G	A
7	chr7:123299328:C:T	0	123299328	T	C
7	chr7:123299519:C:A	0	123299519	A	C
7	chr7:123299792:C:A	0	123299792	A	C
7	chr7:123300148:T:C	0	123300148	C	T
7	chr7:123300236:G:A	0	123300236	A	G
7	chr7:123301009:T:G	0	123301009	G	T
7	chr7:123301210:A:T	0	123301210	T	A
7	chr7:123302064:T:C	0	123302064	C	T
7	chr7:123302127:G:A	0	123302127	A	G
7	chr7:123302419:T:A	0	123302419	A	T
7	chr7:123303401:A:T	0	123303401	T	A
7	chr7:123303403:T:C	0	123303403	C	T
7	chr7:123303554:A:G	0	123303554	G	A
7	chr7:123304053:A:C	0	123304053	C	A
7	chr7:123304347:T:A	0	123304347	A	T
7	chr7:123304568:C:T	0	123304568	T	C
7	chr7:123304638:G:A	0	123304638	A	G
7	chr7:123304766:C:G	0	123304766	G	C
7	chr7:123304896:T:C	0	123304896	C	T
7	chr7:123305640:G:T	0	123305640	T	G
7	chr7:123306581:T:C	0	123306581	C	T
7	chr7:123306787:C:A	0	123306787	A	C
7	chr7:123307196:G:A	0	123307196	A	G
7	chr7:123308593:T:C	0	123308593	C	T
7	chr7:123309953:T:G	0	123309953	G	T
7	chr7:123311170:G:A	0	123311170	A	G
7	chr7:123313836:A:G	0	123313836	G	A
7	chr7:123314859:C:T	0	123314859	T	C
7	chr7:123315147:T:C	0	123315147	C	T
7	chr7:123315293:A:G	0	123315293	G	A
7	chr7:123316843:G:A	0	123316843	A	G
7	chr7:123317326:T:C	0	123317326	C	T
7	chr7:123318075:G:A	0	123318075	A	G
7	chr7:123319525:C:G	0	123319525	G	C
7	chr7:123320321:G:A	0	123320321	A	G
7	chr7:123320971:A:T	0	123320971	T	A
7	chr7:123321172:C:G	0	123321172	G	C
7	chr7:123321416:G:A	0	123321416	A	G
7	chr7:123322274:A:G	0	123322274	G	A
7	chr7:123323254:A:C	0	123323254	C	A
7	chr7:123323963:G:A	0	123323963	A	G
7	chr7:123324745:A:G	0	123324745	G	A
7	chr7:123325181:C:T	0	123325181	T	C
7	chr7:123325359:G:A	0	123325359	A	G
7	chr7:123326232:A:G	0	123326232	G	A
7	chr7:123326324:A:G	0	123326324	G	A
7	chr7:123327183:G:A	0	123327183	A	G
7	chr7:123327721:A:G	0	123327721	G	A
7	chr7:123328044:C:T	0	123328044	T	C
7	chr7:123328389:G:T	0	123328389	T	G
7	chr7:123328506:A:G	0	123328506	G	A
7	chr7:123330283:G:T	0	123330283	T	G
7	chr7:123330530:G:A	0	123330530	A	G
7	chr7:123330750:C:T	0	123330750	T	C
7	chr7:123332366:T:C	0	123332366	C	T
7	chr7:123332517:G:A	0	123332517	A	G
7	chr7:123333654:A:G	0	123333654	G	A
7	chr7:123334221:C:T	0	123334221	T	C
7	chr7:123334735:T:C	0	123334735	C	T
7	chr7:123335086:TAAATC:T	0	123335086	T	TAAATC
7	chr7:123335135:T:A	0	123335135	A	T
7	chr7:123335613:G:A	0	123335613	A	G
7	chr7:123335624:G:A	0	123335624	A	G
7	chr7:123335947:C:T	0	123335947	T	C
7	chr7:123337710:TC:T	0	123337710	T	TC
7	chr7:123337872:G:A	0	123337872	A	G
7	chr7:123338613:G:T	0	123338613	T	G
7	chr7:123338874:A:C	0	123338874	C	A
7	chr7:123339996:G:A	0	123339996	A	G
7	chr7:123340111:T:A	0	123340111	A	T
7	chr7:123340629:C:G	0	123340629	G	C
7	chr7:123340794:A:G	0	123340794	G	A
7	chr7:123341193:T:C	0	123341193	C	T
7	chr7:123342405:T:A	0	123342405	A	T
7	chr7:123343655:T:C	0	123343655	C	T
7	chr7:123344134:T:C	0	123344134	C	T
7	chr7:123346250:G:A	0	123346250	A	G
7	chr7:123346886:T:C	0	123346886	C	T
7	chr7:123347339:A:G	0	123347339	G	A
7	chr7:123350091:C:A	0	123350091	A	C
7	chr7:123350925:C:T	0	123350925	T	C
7	chr7:123352434:T:C	0	123352434	C	T
7	chr7:123352883:C:T	0	123352883	T	C
7	chr7:123352923:T:C	0	123352923	C	T
7	chr7:123354547:T:A	0	123354547	A	T
7	chr7:123355553:C:T	0	123355553	T	C
7	chr7:123355750:A:G	0	123355750	G	A
7	chr7:123356086:A:G	0	123356086	G	A
7	chr7:123357452:G:A	0	123357452	A	G
7	chr7:123357755:G:A	0	123357755	A	G
7	chr7:123359158:C:G	0	123359158	G	C
7	chr7:123360188:G:A	0	123360188	A	G
7	chr7:123361029:G:A	0	123361029	A	G
7	chr7:123361546:T:C	0	123361546	C	T
7	chr7:123363577:A:C	0	123363577	C	A
7	chr7:123364065:GAAAT:G	0	123364065	G	GAAAT
7	chr7:123365502:G:C	0	123365502	C	G
7	chr7:123365595:C:T	0	123365595	T	C
7	chr7:123366300:A:G	0	123366300	G	A
7	chr7:123366521:G:A	0	123366521	A	G
7	chr7:123366673:G:A	0	123366673	A	G
7	chr7:123368310:G:A	0	123368310	A	G
7	chr7:123368580:G:T	0	123368580	T	G
7	chr7:123368608:G:T	0	123368608	T	G
7	chr7:123368922:T:C	0	123368922	C	T
7	chr7:123369086:T:C	0	123369086	C	T
7	chr7:123369228:G:C	0	123369228	C	G
7	chr7:123369928:G:A	0	123369928	A	G
7	chr7:123370038:T:A	0	123370038	A	T
7	chr7:123370302:A:C	0	123370302	C	A
7	chr7:123370410:G:A	0	123370410	A	G
7	chr7:123370447:T:C	0	123370447	C	T
7	chr7:123370719:C:A	0	123370719	A	C
7	chr7:123370803:T:A	0	123370803	A	T
7	chr7:123370976:G:A	0	123370976	A	G
7	chr7:123371454:C:T	0	123371454	T	C
7	chr7:123371713:G:A	0	123371713	A	G
7	chr7:123373392:T:C	0	123373392	C	T
7	chr7:123374044:T:C	0	123374044	C	T
7	chr7:123374181:G:A	0	123374181	A	G
7	chr7:123374475:TTG:T	0	123374475	T	TTG
7	chr7:123374674:T:G	0	123374674	G	T
7	chr7:123375425:A:G	0	123375425	G	A
7	chr7:123375759:C:T	0	123375759	T	C
7	chr7:123375820:GA:G	0	123375820	G	GA
7	chr7:123375876:T:C	0	123375876	C	T
7	chr7:123376005:G:A	0	123376005	A	G
7	chr7:123376887:A:G	0	123376887	G	A
7	chr7:123377211:C:T	0	123377211	T	C
7	chr7:123377898:T:C	0	123377898	C	T
7	chr7:123378097:A:G	0	123378097	G	A
7	chr7:123378420:G:T	0	123378420	T	G
7	chr7:123378708:C:T	0	123378708	T	C
7	chr7:123378904:T:C	0	123378904	C	T
7	chr7:123379032:A:G	0	123379032	G	A
7	chr7:123379154:T:G	0	123379154	G	T
7	chr7:123379179:T:C	0	123379179	C	T
7	chr7:123379354:A:G	0	123379354	G	A
7	chr7:123379366:C:T	0	123379366	T	C
7	chr7:123380069:T:C	0	123380069	C	T
7	chr7:123380820:G:T	0	123380820	T	G
7	chr7:123381206:G:A	0	123381206	A	G
7	chr7:123381482:T:C	0	123381482	C	T
7	chr7:123381502:A:G	0	123381502	G	A
7	chr7:123381604:T:C	0	123381604	C	T
7	chr7:123381644:C:A	0	123381644	A	C
7	chr7:123382238:G:A	0	123382238	A	G
7	chr7:123382685:G:A	0	123382685	A	G
7	chr7:123384273:C:T	0	123384273	T	C
7	chr7:123384589:G:A	0	123384589	A	G
7	chr7:123384796:T:C	0	123384796	C	T
7	chr7:123385453:A:T	0	123385453	T	A
7	chr7:123386154:G:A	0	123386154	A	G
7	chr7:123386359:C:T	0	123386359	T	C
7	chr7:123386431:A:G	0	123386431	G	A
7	chr7:123386730:A:G	0	123386730	G	A
7	chr7:123388254:A:G	0	123388254	G	A
7	chr7:123389101:T:C	0	123389101	C	T
7	chr7:123391171:C:A	0	123391171	A	C
7	chr7:123391270:A:G	0	123391270	G	A
7	chr7:123391404:G:A	0	123391404	A	G
7	chr7:123392735:G:A	0	123392735	A	G
7	chr7:123393816:AC:A	0	123393816	A	AC
7	chr7:123393821:C:A	0	123393821	A	C
7	chr7:123394783:T:C	0	123394783	C	T
7	chr7:123394910:T:C	0	123394910	C	T
7	chr7:123395525:T:C	0	123395525	C	T
7	chr7:123396196:G:A	0	123396196	A	G
7	chr7:123397103:C:T	0	123397103	T	C
7	chr7:123397186:T:C	0	123397186	C	T
7	chr7:123397506:G:A	0	123397506	A	G
7	chr7:123397521:C:G	0	123397521	G	C
7	chr7:123397833:C:T	0	123397833	T	C
7	chr7:123397870:G:C	0	123397870	C	G
7	chr7:123398098:T:C	0	123398098	C	T
7	chr7:123399332:A:G	0	123399332	G	A
7	chr7:123399742:T:C	0	123399742	C	T
7	chr7:123400093:A:C	0	123400093	C	A
7	chr7:123400234:T:C	0	123400234	C	T
7	chr7:123400320:T:C	0	123400320	C	T
7	chr7:123401277:C:A	0	123401277	A	C
7	chr7:123401583:C:T	0	123401583	T	C
7	chr7:123401599:C:G	0	123401599	G	C
7	chr7:123402305:T:A	0	123402305	A	T
7	chr7:123402661:C:T	0	123402661	T	C
7	chr7:123403209:AC:A	0	123403209	A	AC
7	chr7:123403651:T:C	0	123403651	C	T
7	chr7:123404478:C:T	0	123404478	T	C
7	chr7:123404512:C:T	0	123404512	T	C
7	chr7:123405408:C:A	0	123405408	A	C
7	chr7:123405881:C:T	0	123405881	T	C
7	chr7:123408356:A:G	0	123408356	G	A
7	chr7:123410049:GGTAAAGAC:G	0	123410049	G	GGTAAAGAC
7	chr7:123410271:T:C	0	123410271	C	T
7	chr7:123411177:G:A	0	123411177	A	G
7	chr7:123411240:C:T	0	123411240	T	C
7	chr7:123411288:C:T	0	123411288	T	C
7	chr7:123411559:T:C	0	123411559	C	T
7	chr7:123412172:C:CT	0	123412172	CT	C
7	chr7:123414931:T:C	0	123414931	C	T
7	chr7:123415263:C:T	0	123415263	T	C
7	chr7:123415501:G:A	0	123415501	A	G
7	chr7:123416708:A:G	0	123416708	G	A
7	chr7:123417227:C:T	0	123417227	T	C
7	chr7:123417264:T:C	0	123417264	C	T
7	chr7:123419844:C:G	0	123419844	G	C
7	chr7:123420737:A:G	0	123420737	G	A
7	chr7:123421097:G:A	0	123421097	A	G
7	chr7:123421682:C:G	0	123421682	G	C
7	chr7:123421980:C:A	0	123421980	A	C
7	chr7:123424003:T:C	0	123424003	C	T
7	chr7:123425036:A:C	0	123425036	C	A
7	chr7:123425590:C:A	0	123425590	A	C
7	chr7:123425691:G:A	0	123425691	A	G
7	chr7:123425988:A:G	0	123425988	G	A
7	chr7:123426192:A:G	0	123426192	G	A
7	chr7:123426656:A:G	0	123426656	G	A
7	chr7:123427820:G:A	0	123427820	A	G
7	chr7:123427822:A:G	0	123427822	G	A
7	chr7:123428105:T:A	0	123428105	A	T
7	chr7:123429677:A:G	0	123429677	G	A
7	chr7:123431240:T:C	0	123431240	C	T
7	chr7:123432495:T:A	0	123432495	A	T
7	chr7:123433488:C:G	0	123433488	G	C
7	chr7:123433667:AC:A	0	123433667	A	AC
7	chr7:123433933:T:G	0	123433933	G	T
7	chr7:123435994:T:C	0	123435994	C	T
7	chr7:123436159:T:C	0	123436159	C	T
7	chr7:123436274:T:C	0	123436274	C	T
7	chr7:123437326:A:G	0	123437326	G	A
7	chr7:123438046:G:C	0	123438046	C	G
7	chr7:123442433:A:G	0	123442433	G	A
7	chr7:123442856:C:T	0	123442856	T	C
7	chr7:123443509:GTATT:G	0	123443509	G	GTATT
7	chr7:123447358:A:G	0	123447358	G	A
7	chr7:123449418:G:C	0	123449418	C	G
7	chr7:123449918:C:T	0	123449918	T	C
7	chr7:123450413:T:C	0	123450413	C	T
7	chr7:123451068:A:G	0	123451068	G	A
7	chr7:123452248:C:T	0	123452248	T	C
7	chr7:123454880:GAT:G	0	123454880	G	GAT
7	chr7:123457140:A:G	0	123457140	G	A
7	chr7:123457326:C:T	0	123457326	T	C
7	chr7:123457414:T:C	0	123457414	C	T
7	chr7:123458331:A:T	0	123458331	T	A
7	chr7:123458589:A:G	0	123458589	G	A
7	chr7:123459169:C:T	0	123459169	T	C
7	chr7:123460166:T:C	0	123460166	C	T
7	chr7:123460855:G:A	0	123460855	A	G
7	chr7:123462775:G:A	0	123462775	A	G
7	chr7:123463937:C:T	0	123463937	T	C
7	chr7:123467962:T:C	0	123467962	C	T
7	chr7:123468470:C:T	0	123468470	T	C
7	chr7:123473645:G:A	0	123473645	A	G
7	chr7:123473721:A:G	0	123473721	G	A
7	chr7:123475219:C:T	0	123475219	T	C
7	chr7:123477919:A:G	0	123477919	G	A
7	chr7:123478585:A:G	0	123478585	G	A
7	chr7:123479936:T:C	0	123479936	C	T
7	chr7:123480016:C:T	0	123480016	T	C
7	chr7:123480195:T:A	0	123480195	A	T
7	chr7:123480833:C:T	0	123480833	T	C
7	chr7:123482319:T:C	0	123482319	C	T
7	chr7:123482353:C:T	0	123482353	T	C
7	chr7:123482428:A:G	0	123482428	G	A
7	chr7:123483761:C:T	0	123483761	T	C
7	chr7:123483985:C:T	0	123483985	T	C
7	chr7:123484259:T:C	0	123484259	C	T
7	chr7:123484272:T:TA	0	123484272	TA	T
7	chr7:123484455:AACTGAG:A	0	123484455	A	AACTGAG
7	chr7:123487150:C:T	0	123487150	T	C
7	chr7:123488966:T:C	0	123488966	C	T
7	chr7:123489245:A:T	0	123489245	T	A
7	chr7:123490498:T:G	0	123490498	G	T
7	chr7:123491925:C:A	0	123491925	A	C
7	chr7:123492579:C:T	0	123492579	T	C
7	chr7:123495711:A:T	0	123495711	T	A
7	chr7:123498519:T:C	0	123498519	C	T
7	chr7:123498679:A:T	0	123498679	T	A
7	chr7:123498893:T:C	0	123498893	C	T
7	chr7:123499118:C:T	0	123499118	T	C
7	chr7:123502315:G:A	0	123502315	A	G
7	chr7:123502534:A:T	0	123502534	T	A
7	chr7:123504180:C:T	0	123504180	T	C
7	chr7:123505483:G:A	0	123505483	A	G
7	chr7:123505522:C:T	0	123505522	T	C
7	chr7:123505659:C:A	0	123505659	A	C
7	chr7:123505780:C:T	0	123505780	T	C
7	chr7:123507674:A:T	0	123507674	T	A
7	chr7:123508125:T:C	0	123508125	C	T
7	chr7:123510182:C:T	0	123510182	T	C
7	chr7:123510471:C:G	0	123510471	G	C
7	chr7:123510762:C:T	0	123510762	T	C
7	chr7:123511965:C:T	0	123511965	T	C
7	chr7:123511981:T:C	0	123511981	C	T
7	chr7:123512710:G:A	0	123512710	A	G
7	chr7:123512790:T:C	0	123512790	C	T
7	chr7:123513057:T:C	0	123513057	C	T
7	chr7:123513198:C:T	0	123513198	T	C
7	chr7:123514964:T:C	0	123514964	C	T
7	chr7:123515398:T:C	0	123515398	C	T
7	chr7:123515898:C:T	0	123515898	T	C
7	chr7:123516025:G:A	0	123516025	A	G
7	chr7:123518192:G:A	0	123518192	A	G
7	chr7:123518500:T:C	0	123518500	C	T
7	chr7:123519096:A:G	0	123519096	G	A
7	chr7:123521409:G:A	0	123521409	A	G
7	chr7:123521996:A:G	0	123521996	G	A
7	chr7:123522123:T:C	0	123522123	C	T
7	chr7:123522337:C:T	0	123522337	T	C
7	chr7:123524063:ATC:A	0	123524063	A	ATC
7	chr7:123524572:A:G	0	123524572	G	A
7	chr7:123524907:T:C	0	123524907	C	T
7	chr7:123525623:T:A	0	123525623	A	T
7	chr7:123525951:T:C	0	123525951	C	T
7	chr7:123525981:T:G	0	123525981	G	T
7	chr7:123526376:C:A	0	123526376	A	C
7	chr7:123527751:T:G	0	123527751	G	T
7	chr7:123527922:C:T	0	123527922	T	C
7	chr7:123529141:A:C	0	123529141	C	A
7	chr7:123529827:G:A	0	123529827	A	G
7	chr7:123530811:A:G	0	123530811	G	A
7	chr7:123533593:AACATAAAT:A	0	123533593	A	AACATAAAT
7	chr7:123533659:C:A	0	123533659	A	C
7	chr7:123534310:A:G	0	123534310	G	A
7	chr7:123535282:C:G	0	123535282	G	C
7	chr7:123535449:T:C	0	123535449	C	T
7	chr7:123535850:G:A	0	123535850	A	G
7	chr7:123536241:A:G	0	123536241	G	A
7	chr7:123536865:T:A	0	123536865	A	T
7	chr7:123537075:A:T	0	123537075	T	A
7	chr7:123537642:G:A	0	123537642	A	G
7	chr7:123539733:T:G	0	123539733	G	T
7	chr7:123542437:T:C	0	123542437	C	T
7	chr7:123545735:CTA:C	0	123545735	C	CTA
7	chr7:123545803:A:T	0	123545803	T	A
7	chr7:123546090:T:C	0	123546090	C	T
7	chr7:123546976:T:C	0	123546976	C	T
7	chr7:123547355:C:A	0	123547355	A	C
7	chr7:123547356:T:A	0	123547356	A	T
7	chr7:123548315:C:G	0	123548315	G	C
7	chr7:123548768:C:T	0	123548768	T	C
7	chr7:123549020:AG:A	0	123549020	A	AG
7	chr7:123550041:ACT:A	0	123550041	A	ACT
7	chr7:123550686:T:G	0	123550686	G	T
7	chr7:123550874:C:T	0	123550874	T	C
7	chr7:123551129:A:G	0	123551129	G	A
7	chr7:123551199:TTTTC:T	0	123551199	T	TTTTC
7	chr7:123551264:A:C	0	123551264	C	A
7	chr7:123551817:T:C	0	123551817	C	T
7	chr7:123553082:A:G	0	123553082	G	A
7	chr7:123553306:G:A	0	123553306	A	G
7	chr7:123553961:T:A	0	123553961	A	T
7	chr7:123555736:C:T	0	123555736	T	C
7	chr7:123556268:C:CT	0	123556268	CT	C
7	chr7:123556664:T:C	0	123556664	C	T
7	chr7:123557505:A:C	0	123557505	C	A
7	chr7:123558655:G:T	0	123558655	T	G
7	chr7:123559666:G:A	0	123559666	A	G
7	chr7:123560117:T:C	0	123560117	C	T
7	chr7:123560493:G:A	0	123560493	A	G
7	chr7:123560895:C:T	0	123560895	T	C
7	chr7:123561430:C:T	0	123561430	T	C
7	chr7:123561724:A:C	0	123561724	C	A
7	chr7:123561775:C:T	0	123561775	T	C
7	chr7:123562099:C:T	0	123562099	T	C
7	chr7:123562252:A:T	0	123562252	T	A
7	chr7:123563498:T:C	0	123563498	C	T
7	chr7:123563613:G:A	0	123563613	A	G
7	chr7:123563817:C:G	0	123563817	G	C
7	chr7:123564071:T:A	0	123564071	A	T
7	chr7:123566018:A:G	0	123566018	G	A
7	chr7:123566393:A:G	0	123566393	G	A
7	chr7:123566397:G:A	0	123566397	A	G
7	chr7:123567406:G:A	0	123567406	A	G
7	chr7:123567437:T:G	0	123567437	G	T
7	chr7:123567555:A:G	0	123567555	G	A
7	chr7:123568241:G:A	0	123568241	A	G
7	chr7:123568775:A:G	0	123568775	G	A
7	chr7:123570489:G:T	0	123570489	T	G
7	chr7:123570563:G:A	0	123570563	A	G
7	chr7:123570570:C:A	0	123570570	A	C
7	chr7:123570628:G:A	0	123570628	A	G
7	chr7:123570717:TCAGA:T	0	123570717	T	TCAGA
7	chr7:123571518:T:C	0	123571518	C	T
7	chr7:123572507:T:C	0	123572507	C	T
7	chr7:123572658:C:T	0	123572658	T	C
7	chr7:123572785:T:C	0	123572785	C	T
7	chr7:123573649:A:T	0	123573649	T	A
7	chr7:123573845:A:T	0	123573845	T	A
7	chr7:123574781:C:T	0	123574781	T	C
7	chr7:123575957:G:C	0	123575957	C	G
7	chr7:123577152:A:C	0	123577152	C	A
7	chr7:123579159:T:G	0	123579159	G	T
7	chr7:123579918:T:C	0	123579918	C	T
7	chr7:123580894:G:A	0	123580894	A	G
7	chr7:123581609:T:G	0	123581609	G	T
7	chr7:123581866:G:T	0	123581866	T	G
7	chr7:123582236:G:A	0	123582236	A	G
7	chr7:123582845:T:C	0	123582845	C	T
7	chr7:123583978:C:T	0	123583978	T	C
7	chr7:123586830:T:C	0	123586830	C	T
7	chr7:123587415:A:T	0	123587415	T	A
7	chr7:123589005:A:G	0	123589005	G	A
7	chr7:123590359:C:T	0	123590359	T	C
7	chr7:123590731:G:A	0	123590731	A	G
7	chr7:123590907:G:A	0	123590907	A	G
7	chr7:123591479:C:T	0	123591479	T	C
7	chr7:123591683:T:C	0	123591683	C	T
7	chr7:123592441:C:T	0	123592441	T	C
7	chr7:123592479:G:A	0	123592479	A	G
7	chr7:123592540:G:T	0	123592540	T	G
7	chr7:123592720:C:T	0	123592720	T	C
7	chr7:123593528:A:G	0	123593528	G	A
7	chr7:123593899:G:A	0	123593899	A	G
7	chr7:123594258:C:T	0	123594258	T	C
7	chr7:123594382:C:A	0	123594382	A	C
7	chr7:123596305:G:A	0	123596305	A	G
7	chr7:123596560:C:A	0	123596560	A	C
7	chr7:123596599:G:C	0	123596599	C	G
7	chr7:123597016:C:T	0	123597016	T	C
7	chr7:123597367:A:G	0	123597367	G	A
7	chr7:123597649:T:C	0	123597649	C	T
7	chr7:123597700:A:G	0	123597700	G	A
7	chr7:123597740:A:G	0	123597740	G	A
7	chr7:123597924:G:GTGTGTA	0	123597924	GTGTGTA	G
7	chr7:123598362:A:G	0	123598362	G	A
7	chr7:123599027:T:C	0	123599027	C	T
7	chr7:123599952:A:C	0	123599952	C	A
7	chr7:123600269:A:G	0	123600269	G	A
7	chr7:123602379:T:A	0	123602379	A	T
7	chr7:123602472:G:A	0	123602472	A	G
7	chr7:123602825:T:A	0	123602825	A	T
7	chr7:123603207:C:T	0	123603207	T	C
7	chr7:123603266:G:A	0	123603266	A	G
7	chr7:123603399:T:C	0	123603399	C	T
7	chr7:123603508:G:A	0	123603508	A	G
7	chr7:123604956:G:A	0	123604956	A	G
7	chr7:123605311:C:T	0	123605311	T	C
7	chr7:123606554:C:T	0	123606554	T	C
7	chr7:123608684:A:G	0	123608684	G	A
7	chr7:123609154:C:A	0	123609154	A	C
7	chr7:123609199:TA:T	0	123609199	T	TA
7	chr7:123610614:C:T	0	123610614	T	C
7	chr7:123611000:C:T	0	123611000	T	C
7	chr7:123611054:A:G	0	123611054	G	A
7	chr7:123611694:G:A	0	123611694	A	G
7	chr7:123612812:G:A	0	123612812	A	G
7	chr7:123613223:C:T	0	123613223	T	C
7	chr7:123613440:T:C	0	123613440	C	T
7	chr7:123614052:C:A	0	123614052	A	C
7	chr7:123614826:A:G	0	123614826	G	A
7	chr7:123615208:T:C	0	123615208	C	T
7	chr7:123615417:G:A	0	123615417	A	G
7	chr7:123616589:G:T	0	123616589	T	G
7	chr7:123616804:A:ACT	0	123616804	ACT	A
7	chr7:123617314:G:A	0	123617314	A	G
7	chr7:123617338:A:G	0	123617338	G	A
7	chr7:123618620:A:G	0	123618620	G	A
7	chr7:123618945:G:A	0	123618945	A	G
7	chr7:123620174:C:T	0	123620174	T	C
7	chr7:123620719:T:C	0	123620719	C	T
7	chr7:123620914:G:A	0	123620914	A	G
7	chr7:123622657:A:G	0	123622657	G	A
7	chr7:123624750:C:T	0	123624750	T	C
7	chr7:123626040:G:A	0	123626040	A	G
7	chr7:123626325:G:A	0	123626325	A	G
7	chr7:123626435:G:A	0	123626435	A	G
7	chr7:123629064:G:C	0	123629064	C	G
7	chr7:123629765:A:G	0	123629765	G	A
7	chr7:123630333:A:T	0	123630333	T	A
7	chr7:123630446:G:A	0	123630446	A	G
7	chr7:123631138:T:C	0	123631138	C	T
7	chr7:123632224:T:C	0	123632224	C	T
7	chr7:123632502:T:TA	0	123632502	TA	T
7	chr7:123632841:A:G	0	123632841	G	A
7	chr7:123633041:T:C	0	123633041	C	T
7	chr7:123633088:G:A	0	123633088	A	G
7	chr7:123634938:A:G	0	123634938	G	A
7	chr7:123636143:G:A	0	123636143	A	G
7	chr7:123640421:C:T	0	123640421	T	C
7	chr7:123643180:G:A	0	123643180	A	G
7	chr7:123645424:A:T	0	123645424	T	A
7	chr7:123645524:T:C	0	123645524	C	T
7	chr7:123646358:T:C	0	123646358	C	T
7	chr7:123649087:A:G	0	123649087	G	A
7	chr7:123651260:C:T	0	123651260	T	C
7	chr7:123653098:A:C	0	123653098	C	A
7	chr7:123653288:A:T	0	123653288	T	A
7	chr7:123655910:C:T	0	123655910	T	C
7	chr7:123656266:C:A	0	123656266	A	C
7	chr7:123656551:T:A	0	123656551	A	T
7	chr7:123657406:C:G	0	123657406	G	C
7	chr7:123658106:G:A	0	123658106	A	G
7	chr7:123659250:T:C	0	123659250	C	T
7	chr7:123659801:A:G	0	123659801	G	A
7	chr7:123660108:G:A	0	123660108	A	G
7	chr7:123661753:T:A	0	123661753	A	T
7	chr7:123661886:A:G	0	123661886	G	A
7	chr7:123663423:A:G	0	123663423	G	A
7	chr7:123664555:G:A	0	123664555	A	G
7	chr7:123665390:A:C	0	123665390	C	A
7	chr7:123665782:A:T	0	123665782	T	A
7	chr7:123666416:G:A	0	123666416	A	G
7	chr7:123666558:T:C	0	123666558	C	T
7	chr7:123667454:A:T	0	123667454	T	A
7	chr7:123668141:A:G	0	123668141	G	A
7	chr7:123669484:A:T	0	123669484	T	A
7	chr7:123669788:G:C	0	123669788	C	G
7	chr7:123670029:T:C	0	123670029	C	T
7	chr7:123670574:G:A	0	123670574	A	G
7	chr7:123672338:T:C	0	123672338	C	T
7	chr7:123672793:T:G	0	123672793	G	T
7	chr7:123673519:T:C	0	123673519	C	T
7	chr7:123674392:T:C	0	123674392	C	T
7	chr7:123674564:G:T	0	123674564	T	G
7	chr7:123675120:T:C	0	123675120	C	T
7	chr7:123675168:G:A	0	123675168	A	G
7	chr7:123677086:A:G	0	123677086	G	A
7	chr7:123677130:C:T	0	123677130	T	C
7	chr7:123678424:G:T	0	123678424	T	G
7	chr7:123678503:AC:A	0	123678503	A	AC
7	chr7:123678642:C:A	0	123678642	A	C
7	chr7:123679259:AAAAT:A	0	123679259	A	AAAAT
7	chr7:123679583:T:C	0	123679583	C	T
7	chr7:123680106:C:T	0	123680106	T	C
7	chr7:123680381:C:T	0	123680381	T	C
7	chr7:123680485:T:C	0	123680485	C	T
7	chr7:123681504:CAG:C	0	123681504	C	CAG
7	chr7:123681924:C:A	0	123681924	A	C
7	chr7:123682662:T:A	0	123682662	A	T
7	chr7:123682725:G:C	0	123682725	C	G
7	chr7:123684691:CCAG:C	0	123684691	C	CCAG
7	chr7:123685285:A:G	0	123685285	G	A
7	chr7:123685405:C:T	0	123685405	T	C
7	chr7:123687806:T:C	0	123687806	C	T
7	chr7:123689796:ATAAT:A	0	123689796	A	ATAAT
7	chr7:123691156:C:G	0	123691156	G	C
7	chr7:123694278:T:G	0	123694278	G	T
7	chr7:123694642:GT:G	0	123694642	G	GT
7	chr7:123694911:T:C	0	123694911	C	T
7	chr7:123695296:A:G	0	123695296	G	A
7	chr7:123696750:G:A	0	123696750	A	G
7	chr7:123697119:GAAAGT:G	0	123697119	G	GAAAGT
7	chr7:123697680:G:C	0	123697680	C	G
7	chr7:123697819:C:T	0	123697819	T	C
7	chr7:123698659:G:C	0	123698659	C	G
7	chr7:123699123:C:T	0	123699123	T	C
7	chr7:123699867:C:T	0	123699867	T	C
7	chr7:123701069:G:C	0	123701069	C	G
7	chr7:123701884:T:G	0	123701884	G	T
7	chr7:123703665:A:G	0	123703665	G	A
7	chr7:123705835:T:C	0	123705835	C	T
7	chr7:123707009:A:C	0	123707009	C	A
7	chr7:123707214:C:T	0	123707214	T	C
7	chr7:123708302:G:T	0	123708302	T	G
7	chr7:123708690:C:T	0	123708690	T	C
7	chr7:123709573:T:G	0	123709573	G	T
7	chr7:123709870:G:A	0	123709870	A	G
7	chr7:123710006:C:T	0	123710006	T	C
7	chr7:123710481:T:C	0	123710481	C	T
7	chr7:123712253:T:C	0	123712253	C	T
7	chr7:123713360:G:A	0	123713360	A	G
7	chr7:123713654:G:C	0	123713654	C	G
7	chr7:123714482:A:G	0	123714482	G	A
7	chr7:123714753:T:C	0	123714753	C	T
7	chr7:123715429:T:C	0	123715429	C	T
7	chr7:123716008:C:T	0	123716008	T	C
7	chr7:123716586:A:G	0	123716586	G	A
7	chr7:123716588:C:G	0	123716588	G	C
7	chr7:123716867:A:C	0	123716867	C	A
7	chr7:123717592:A:G	0	123717592	G	A
7	chr7:123718093:GTTAA:G	0	123718093	G	GTTAA
7	chr7:123718700:T:C	0	123718700	C	T
7	chr7:123719011:T:G	0	123719011	G	T
7	chr7:123719953:A:C	0	123719953	C	A
7	chr7:123720298:T:C	0	123720298	C	T
7	chr7:123721719:C:T	0	123721719	T	C
7	chr7:123721856:C:T	0	123721856	T	C
7	chr7:123721882:A:ATAACT	0	123721882	ATAACT	A
7	chr7:123722016:G:A	0	123722016	A	G
7	chr7:123723604:A:G	0	123723604	G	A
7	chr7:123724073:T:C	0	123724073	C	T
7	chr7:123725068:G:A	0	123725068	A	G
7	chr7:123725734:C:T	0	123725734	T	C
7	chr7:123727639:C:T	0	123727639	T	C
7	chr7:123728434:G:A	0	123728434	A	G
7	chr7:123728990:T:C	0	123728990	C	T
7	chr7:123729485:T:C	0	123729485	C	T
7	chr7:123730656:A:G	0	123730656	G	A
7	chr7:123730972:C:A	0	123730972	A	C
7	chr7:123733568:T:C	0	123733568	C	T
7	chr7:123734358:A:G	0	123734358	G	A
7	chr7:123734712:A:G	0	123734712	G	A
7	chr7:123736298:TCTC:T	0	123736298	T	TCTC
7	chr7:123736506:G:A	0	123736506	A	G
7	chr7:123736801:A:T	0	123736801	T	A
7	chr7:123737012:G:A	0	123737012	A	G
7	chr7:123737159:A:G	0	123737159	G	A
7	chr7:123738417:C:A	0	123738417	A	C
7	chr7:123739557:T:C	0	123739557	C	T
7	chr7:123740454:GATTT:G	0	123740454	G	GATTT
7	chr7:123740627:C:G	0	123740627	G	C
7	chr7:123740767:T:C	0	123740767	C	T
7	chr7:123741476:G:C	0	123741476	C	G
7	chr7:123742098:A:C	0	123742098	C	A
7	chr7:123742236:C:T	0	123742236	T	C
7	chr7:123742455:C:T	0	123742455	T	C
7	chr7:123743407:G:A	0	123743407	A	G
7	chr7:123744727:T:C	0	123744727	C	T
7	chr7:123750004:A:G	0	123750004	G	A
7	chr7:123751005:C:T	0	123751005	T	C
7	chr7:123751587:C:T	0	123751587	T	C
7	chr7:123754406:C:T	0	123754406	T	C
7	chr7:123754556:C:G	0	123754556	G	C
7	chr7:123755146:A:G	0	123755146	G	A
7	chr7:123755929:A:G	0	123755929	G	A
7	chr7:123756460:A:G	0	123756460	G	A
7	chr7:123757048:A:T	0	123757048	T	A
7	chr7:123757677:C:A	0	123757677	A	C
7	chr7:123757777:G:A	0	123757777	A	G
7	chr7:123758319:C:CA	0	123758319	CA	C
7	chr7:123759630:C:T	0	123759630	T	C
7	chr7:123760489:A:G	0	123760489	G	A
7	chr7:123760819:C:T	0	123760819	T	C
7	chr7:123761183:G:T	0	123761183	T	G
7	chr7:123761483:A:G	0	123761483	G	A
7	chr7:123761639:T:C	0	123761639	C	T
7	chr7:123761710:G:A	0	123761710	A	G
7	chr7:123762484:A:T	0	123762484	T	A
7	chr7:123762525:G:A	0	123762525	A	G
7	chr7:123763004:T:C	0	123763004	C	T
7	chr7:123763201:G:A	0	123763201	A	G
7	chr7:123765054:G:A	0	123765054	A	G
7	chr7:123765888:A:G	0	123765888	G	A
7	chr7:123765980:C:T	0	123765980	T	C
7	chr7:123766007:C:A	0	123766007	A	C
7	chr7:123766038:G:A	0	123766038	A	G
7	chr7:123766470:C:T	0	123766470	T	C
7	chr7:123766539:G:A	0	123766539	A	G
7	chr7:123766966:A:T	0	123766966	T	A
7	chr7:123767221:C:T	0	123767221	T	C
7	chr7:123767682:A:G	0	123767682	G	A
7	chr7:123767996:G:A	0	123767996	A	G
7	chr7:123769109:T:C	0	123769109	C	T
7	chr7:123770471:A:G	0	123770471	G	A
7	chr7:123770864:A:G	0	123770864	G	A
7	chr7:123771169:A:C	0	123771169	C	A
7	chr7:123771613:T:C	0	123771613	C	T
7	chr7:123772149:C:G	0	123772149	G	C
7	chr7:123772299:G:A	0	123772299	A	G
7	chr7:123772910:A:G	0	123772910	G	A
7	chr7:123773196:T:G	0	123773196	G	T
7	chr7:123773496:G:A	0	123773496	A	G
7	chr7:123773653:A:G	0	123773653	G	A
7	chr7:123773808:T:G	0	123773808	G	T
7	chr7:123776519:T:G	0	123776519	G	T
7	chr7:123776728:A:G	0	123776728	G	A
7	chr7:123777025:T:C	0	123777025	C	T
7	chr7:123777272:A:G	0	123777272	G	A
7	chr7:123777705:A:G	0	123777705	G	A
7	chr7:123777973:A:G	0	123777973	G	A
7	chr7:123779490:TATG:T	0	123779490	T	TATG
7	chr7:123779956:G:A	0	123779956	A	G
7	chr7:123781608:G:A	0	123781608	A	G
7	chr7:123782303:A:G	0	123782303	G	A
7	chr7:123782390:T:A	0	123782390	A	T
7	chr7:123782391:A:T	0	123782391	T	A
7	chr7:123782707:CT:C	0	123782707	C	CT
7	chr7:123783446:TATAAC:T	0	123783446	T	TATAAC
7	chr7:123783533:C:T	0	123783533	T	C
7	chr7:123783617:G:T	0	123783617	T	G
7	chr7:123783869:G:A	0	123783869	A	G
7	chr7:123784296:A:G	0	123784296	G	A
7	chr7:123784471:A:C	0	123784471	C	A
7	chr7:123784654:C:A	0	123784654	A	C
7	chr7:123784655:T:C	0	123784655	C	T
7	chr7:123784902:C:T	0	123784902	T	C
7	chr7:123785859:C:T	0	123785859	T	C
7	chr7:123786263:A:T	0	123786263	T	A
7	chr7:123786873:T:C	0	123786873	C	T
7	chr7:123786895:A:G	0	123786895	G	A
7	chr7:123786937:G:A	0	123786937	A	G
7	chr7:123787514:G:A	0	123787514	A	G
7	chr7:123788796:T:C	0	123788796	C	T
7	chr7:123788862:G:T	0	123788862	T	G
7	chr7:123789528:G:A	0	123789528	A	G
7	chr7:123789643:A:C	0	123789643	C	A
7	chr7:123789652:A:G	0	123789652	G	A
7	chr7:123789958:A:G	0	123789958	G	A
7	chr7:123790966:T:C	0	123790966	C	T
7	chr7:123791063:C:T	0	123791063	T	C
7	chr7:123792046:C:T	0	123792046	T	C
7	chr7:123792734:T:G	0	123792734	G	T
7	chr7:123795487:G:A	0	123795487	A	G
7	chr7:123796796:A:G	0	123796796	G	A
7	chr7:123797575:A:C	0	123797575	C	A
7	chr7:123797711:T:C	0	123797711	C	T
7	chr7:123799028:G:A	0	123799028	A	G
7	chr7:123799190:G:T	0	123799190	T	G
7	chr7:123799215:CTCTT:C	0	123799215	C	CTCTT
7	chr7:123801208:T:A	0	123801208	A	T
7	chr7:123801505:A:G	0	123801505	G	A
7	chr7:123801942:C:T	0	123801942	T	C
7	chr7:123802252:CTTAAA:C	0	123802252	C	CTTAAA
7	chr7:123802295:T:C	0	123802295	C	T
7	chr7:123802440:CT:C	0	123802440	C	CT
7	chr7:123803185:G:A	0	123803185	A	G
7	chr7:123803634:T:C	0	123803634	C	T
7	chr7:123804591:C:T	0	123804591	T	C
7	chr7:123805232:C:T	0	123805232	T	C
7	chr7:123805620:G:T	0	123805620	T	G
7	chr7:123806334:T:C	0	123806334	C	T
7	chr7:123806519:C:T	0	123806519	T	C
7	chr7:123806593:G:A	0	123806593	A	G
7	chr7:123807192:A:C	0	123807192	C	A
7	chr7:123807260:A:G	0	123807260	G	A
7	chr7:123807398:A:T	0	123807398	T	A
7	chr7:123808558:G:A	0	123808558	A	G
7	chr7:123811928:A:G	0	123811928	G	A
7	chr7:123812363:G:GTAAT	0	123812363	GTAAT	G
7	chr7:123812707:G:A	0	123812707	A	G
7	chr7:123812984:G:A	0	123812984	A	G
7	chr7:123813742:A:G	0	123813742	G	A
7	chr7:123814922:G:A	0	123814922	A	G
7	chr7:123814984:AT:A	0	123814984	A	AT
7	chr7:123815375:A:G	0	123815375	G	A
7	chr7:123815690:C:A	0	123815690	A	C
7	chr7:123815712:C:A	0	123815712	A	C
7	chr7:123816183:A:G	0	123816183	G	A
7	chr7:123817670:C:T	0	123817670	T	C
7	chr7:123819183:C:T	0	123819183	T	C
7	chr7:123820266:AG:A	0	123820266	A	AG
7	chr7:123820848:T:C	0	123820848	C	T
7	chr7:123821715:T:G	0	123821715	G	T
7	chr7:123822235:T:C	0	123822235	C	T
7	chr7:123822653:C:T	0	123822653	T	C
7	chr7:123823061:CATT:C	0	123823061	C	CATT
7	chr7:123823105:G:A	0	123823105	A	G
7	chr7:123824948:T:G	0	123824948	G	T
7	chr7:123825288:A:G	0	123825288	G	A
7	chr7:123825824:A:G	0	123825824	G	A
7	chr7:123826474:G:A	0	123826474	A	G
7	chr7:123828061:T:C	0	123828061	C	T
7	chr7:123829606:G:A	0	123829606	A	G
7	chr7:123833049:C:T	0	123833049	T	C
7	chr7:123833403:C:CT	0	123833403	CT	C
7	chr7:123834515:G:A	0	123834515	A	G
7	chr7:123837056:A:G	0	123837056	G	A
7	chr7:123837536:T:A	0	123837536	A	T
7	chr7:123839145:A:G	0	123839145	G	A
7	chr7:123839249:TC:T	0	123839249	T	TC
7	chr7:123839404:A:G	0	123839404	G	A
7	chr7:123841249:A:G	0	123841249	G	A
7	chr7:123842128:G:T	0	123842128	T	G
7	chr7:123842864:T:C	0	123842864	C	T
7	chr7:123844640:A:G	0	123844640	G	A
7	chr7:123844740:G:A	0	123844740	A	G
7	chr7:123844830:C:A	0	123844830	A	C
7	chr7:123845900:T:C	0	123845900	C	T
7	chr7:123846016:C:G	0	123846016	G	C
7	chr7:123848704:A:G	0	123848704	G	A
7	chr7:123848756:A:T	0	123848756	T	A
7	chr7:123848931:G:A	0	123848931	A	G
7	chr7:123849444:G:A	0	123849444	A	G
7	chr7:123850825:C:T	0	123850825	T	C
7	chr7:123851518:G:T	0	123851518	T	G
7	chr7:123852943:G:A	0	123852943	A	G
7	chr7:123853390:G:A	0	123853390	A	G
7	chr7:123853392:A:T	0	123853392	T	A
7	chr7:123854131:G:C	0	123854131	C	G
7	chr7:123854532:T:G	0	123854532	G	T
7	chr7:123854766:A:T	0	123854766	T	A
7	chr7:123858346:C:T	0	123858346	T	C
7	chr7:123860234:A:G	0	123860234	G	A
7	chr7:123862690:AC:A	0	123862690	A	AC
7	chr7:123862772:C:G	0	123862772	G	C
7	chr7:123864091:C:T	0	123864091	T	C
7	chr7:123864266:G:A	0	123864266	A	G
7	chr7:123865059:CTG:C	0	123865059	C	CTG
7	chr7:123865690:C:T	0	123865690	T	C
7	chr7:123868255:G:A	0	123868255	A	G
7	chr7:123869690:T:TG	0	123869690	TG	T
7	chr7:123870113:T:G	0	123870113	G	T
7	chr7:123870429:A:G	0	123870429	G	A
7	chr7:123870683:T:C	0	123870683	C	T
7	chr7:123870717:G:A	0	123870717	A	G
7	chr7:123872250:C:T	0	123872250	T	C
7	chr7:123873434:T:C	0	123873434	C	T
7	chr7:123874563:T:C	0	123874563	C	T
7	chr7:123874842:G:T	0	123874842	T	G
7	chr7:123877938:G:A	0	123877938	A	G
7	chr7:123878124:A:T	0	123878124	T	A
7	chr7:123878800:A:C	0	123878800	C	A
7	chr7:123879065:A:G	0	123879065	G	A
7	chr7:123882030:T:C	0	123882030	C	T
7	chr7:123882711:G:A	0	123882711	A	G
7	chr7:123884754:G:A	0	123884754	A	G
7	chr7:123885505:T:C	0	123885505	C	T
7	chr7:123886905:G:A	0	123886905	A	G
7	chr7:123887566:AAC:A	0	123887566	A	AAC
7	chr7:123888875:G:A	0	123888875	A	G
7	chr7:123889832:C:T	0	123889832	T	C
7	chr7:123890886:G:T	0	123890886	T	G
7	chr7:123892317:T:C	0	123892317	C	T
7	chr7:123892420:T:C	0	123892420	C	T
7	chr7:123892529:A:T	0	123892529	T	A
7	chr7:123892990:G:A	0	123892990	A	G
7	chr7:123893186:C:T	0	123893186	T	C
7	chr7:123893267:G:A	0	123893267	A	G
7	chr7:123894504:G:A	0	123894504	A	G
7	chr7:123894662:T:C	0	123894662	C	T
7	chr7:123894771:A:G	0	123894771	G	A
7	chr7:123895414:A:C	0	123895414	C	A
7	chr7:123895432:C:T	0	123895432	T	C
7	chr7:123896488:T:C	0	123896488	C	T
7	chr7:123897220:C:A	0	123897220	A	C
7	chr7:123897929:C:G	0	123897929	G	C
7	chr7:123898717:T:C	0	123898717	C	T
7	chr7:123898932:A:G	0	123898932	G	A
7	chr7:123899411:T:C	0	123899411	C	T
7	chr7:123899442:T:C	0	123899442	C	T
7	chr7:123899680:C:T	0	123899680	T	C
7	chr7:123899834:C:G	0	123899834	G	C
7	chr7:123900207:C:T	0	123900207	T	C
7	chr7:123900264:A:G	0	123900264	G	A
7	chr7:123901554:C:T	0	123901554	T	C
7	chr7:123902321:C:G	0	123902321	G	C
7	chr7:123902614:C:T	0	123902614	T	C
7	chr7:123903642:T:C	0	123903642	C	T
7	chr7:123904543:C:T	0	123904543	T	C
7	chr7:123904544:T:C	0	123904544	C	T
7	chr7:123904836:G:A	0	123904836	A	G
7	chr7:123907321:A:C	0	123907321	C	A
7	chr7:123909772:C:T	0	123909772	T	C
7	chr7:123909978:C:T	0	123909978	T	C
7	chr7:123910519:T:C	0	123910519	C	T
7	chr7:123914410:G:A	0	123914410	A	G
7	chr7:123917549:C:T	0	123917549	T	C
7	chr7:123918047:G:A	0	123918047	A	G
7	chr7:123918255:G:A	0	123918255	A	G
7	chr7:123919214:C:CACA	0	123919214	CACA	C
7	chr7:123923463:C:A	0	123923463	A	C
7	chr7:123926291:C:T	0	123926291	T	C
7	chr7:123927622:T:C	0	123927622	C	T
7	chr7:123929596:T:C	0	123929596	C	T
7	chr7:123930890:G:C	0	123930890	C	G
7	chr7:123933426:C:T	0	123933426	T	C
7	chr7:123934175:A:T	0	123934175	T	A
7	chr7:123934628:GTATA:G	0	123934628	G	GTATA
7	chr7:123935070:C:T	0	123935070	T	C
7	chr7:123935508:A:C	0	123935508	C	A
7	chr7:123937255:G:A	0	123937255	A	G
7	chr7:123937368:A:G	0	123937368	G	A
7	chr7:123938047:G:A	0	123938047	A	G
7	chr7:123939962:G:T	0	123939962	T	G
7	chr7:123940288:C:T	0	123940288	T	C
7	chr7:123941267:G:A	0	123941267	A	G
7	chr7:123941767:T:G	0	123941767	G	T
7	chr7:123942274:A:G	0	123942274	G	A
7	chr7:123943953:A:C	0	123943953	C	A
7	chr7:123944333:G:A	0	123944333	A	G
7	chr7:123944692:A:G	0	123944692	G	A
7	chr7:123945080:C:G	0	123945080	G	C
7	chr7:123945131:G:A	0	123945131	A	G
7	chr7:123945883:T:C	0	123945883	C	T
7	chr7:123948390:A:C	0	123948390	C	A
7	chr7:123948839:A:G	0	123948839	G	A
7	chr7:123950435:G:A	0	123950435	A	G
7	chr7:123953032:G:A	0	123953032	A	G
7	chr7:123953579:G:A	0	123953579	A	G
7	chr7:123953710:T:C	0	123953710	C	T
7	chr7:123954152:G:A	0	123954152	A	G
7	chr7:123955032:T:C	0	123955032	C	T
7	chr7:123956206:C:T	0	123956206	T	C
7	chr7:123957067:A:G	0	123957067	G	A
7	chr7:123957715:A:T	0	123957715	T	A
7	chr7:123958449:C:T	0	123958449	T	C
7	chr7:123960553:C:G	0	123960553	G	C
7	chr7:123961480:T:C	0	123961480	C	T
7	chr7:123962134:T:A	0	123962134	A	T
7	chr7:123962276:T:C	0	123962276	C	T
7	chr7:123962451:T:C	0	123962451	C	T
7	chr7:123964052:TA:T	0	123964052	T	TA
7	chr7:123964104:A:T	0	123964104	T	A
7	chr7:123965192:C:T	0	123965192	T	C
7	chr7:123965508:A:G	0	123965508	G	A
7	chr7:123965609:C:T	0	123965609	T	C
7	chr7:123965688:T:C	0	123965688	C	T
7	chr7:123965909:C:T	0	123965909	T	C
7	chr7:123966040:T:C	0	123966040	C	T
7	chr7:123966571:T:C	0	123966571	C	T
7	chr7:123966798:A:C	0	123966798	C	A
7	chr7:123967104:A:G	0	123967104	G	A
7	chr7:123967503:G:A	0	123967503	A	G
7	chr7:123967572:A:G	0	123967572	G	A
7	chr7:123968398:T:C	0	123968398	C	T
7	chr7:123969020:T:A	0	123969020	A	T
7	chr7:123969280:A:C	0	123969280	C	A
7	chr7:123969996:A:G	0	123969996	G	A
7	chr7:123970023:A:G	0	123970023	G	A
7	chr7:123970294:C:T	0	123970294	T	C
7	chr7:123970334:T:C	0	123970334	C	T
7	chr7:123970841:C:T	0	123970841	T	C
7	chr7:123971012:G:GA	0	123971012	GA	G
7	chr7:123971376:T:A	0	123971376	A	T
7	chr7:123971445:T:C	0	123971445	C	T
7	chr7:123971795:G:C	0	123971795	C	G
7	chr7:123972271:A:G	0	123972271	G	A
7	chr7:123972646:C:T	0	123972646	T	C
7	chr7:123973264:A:G	0	123973264	G	A
7	chr7:123973709:G:T	0	123973709	T	G
7	chr7:123974019:G:C	0	123974019	C	G
7	chr7:123974753:T:C	0	123974753	C	T
7	chr7:123974884:C:T	0	123974884	T	C
7	chr7:123975905:T:C	0	123975905	C	T
7	chr7:123978855:G:A	0	123978855	A	G
7	chr7:123979701:G:A	0	123979701	A	G
7	chr7:123980683:T:G	0	123980683	G	T
7	chr7:123981954:A:G	0	123981954	G	A
7	chr7:123982318:A:T	0	123982318	T	A
7	chr7:123982454:C:T	0	123982454	T	C
7	chr7:123983349:T:C	0	123983349	C	T
7	chr7:123984307:C:A	0	123984307	A	C
7	chr7:123985023:T:C	0	123985023	C	T
7	chr7:123985494:A:G	0	123985494	G	A
7	chr7:123985496:G:A	0	123985496	A	G
7	chr7:123986819:G:A	0	123986819	A	G
7	chr7:123986953:G:A	0	123986953	A	G
7	chr7:123986977:C:T	0	123986977	T	C
7	chr7:123987041:A:G	0	123987041	G	A
7	chr7:123987972:A:G	0	123987972	G	A
7	chr7:123988617:A:C	0	123988617	C	A
7	chr7:123989756:C:G	0	123989756	G	C
7	chr7:123989806:A:C	0	123989806	C	A
7	chr7:123989984:C:T	0	123989984	T	C
7	chr7:123990204:G:T	0	123990204	T	G
7	chr7:123992156:A:G	0	123992156	G	A
7	chr7:123993179:A:G	0	123993179	G	A
7	chr7:123993404:G:A	0	123993404	A	G
7	chr7:123995322:G:T	0	123995322	T	G
7	chr7:123997394:C:T	0	123997394	T	C
7	chr7:123998151:G:T	0	123998151	T	G
7	chr7:123998940:C:T	0	123998940	T	C
7	chr7:123999062:G:A	0	123999062	A	G
7	chr7:123999241:G:GA	0	123999241	GA	G
7	chr7:123999253:C:T	0	123999253	T	C
7	chr7:123999739:G:A	0	123999739	A	G
7	chr7:124000187:T:C	0	124000187	C	T
7	chr7:124000316:G:A	0	124000316	A	G
7	chr7:124001190:A:C	0	124001190	C	A
7	chr7:124002337:T:C	0	124002337	C	T
7	chr7:124002344:C:T	0	124002344	T	C
7	chr7:124002366:A:T	0	124002366	T	A
7	chr7:124003529:T:C	0	124003529	C	T
7	chr7:124004788:G:A	0	124004788	A	G
7	chr7:124005071:G:A	0	124005071	A	G
7	chr7:124005895:A:G	0	124005895	G	A
7	chr7:124007161:C:T	0	124007161	T	C
7	chr7:124007404:G:A	0	124007404	A	G
7	chr7:124008200:T:C	0	124008200	C	T
7	chr7:124010123:C:T	0	124010123	T	C
7	chr7:124010298:T:C	0	124010298	C	T
7	chr7:124011023:G:A	0	124011023	A	G
7	chr7:124011751:T:G	0	124011751	G	T
7	chr7:124012033:G:A	0	124012033	A	G
7	chr7:124015236:C:T	0	124015236	T	C
7	chr7:124016309:G:C	0	124016309	C	G
7	chr7:124017735:G:C	0	124017735	C	G
7	chr7:124018621:A:G	0	124018621	G	A
7	chr7:124019121:C:T	0	124019121	T	C
7	chr7:124019182:T:A	0	124019182	A	T
7	chr7:124020161:A:T	0	124020161	T	A
7	chr7:124020482:G:T	0	124020482	T	G
7	chr7:124020547:G:A	0	124020547	A	G
7	chr7:124021521:A:G	0	124021521	G	A
7	chr7:124022001:A:T	0	124022001	T	A
7	chr7:124022267:A:G	0	124022267	G	A
7	chr7:124022693:C:A	0	124022693	A	C
7	chr7:124022778:C:T	0	124022778	T	C
7	chr7:124022812:G:A	0	124022812	A	G
7	chr7:124022974:A:T	0	124022974	T	A
7	chr7:124023023:T:C	0	124023023	C	T
7	chr7:124023045:A:G	0	124023045	G	A
7	chr7:124023174:T:C	0	124023174	C	T
7	chr7:124023281:C:T	0	124023281	T	C
7	chr7:124024954:G:A	0	124024954	A	G
7	chr7:124025664:A:G	0	124025664	G	A
7	chr7:124026239:T:A	0	124026239	A	T
7	chr7:124027077:GA:G	0	124027077	G	GA
7	chr7:124027651:AC:A	0	124027651	A	AC
7	chr7:124030365:G:T	0	124030365	T	G
7	chr7:124031617:T:C	0	124031617	C	T
7	chr7:124032950:C:T	0	124032950	T	C
7	chr7:124033514:C:T	0	124033514	T	C
7	chr7:124033898:G:T	0	124033898	T	G
7	chr7:124033992:A:G	0	124033992	G	A
7	chr7:124034773:A:T	0	124034773	T	A
7	chr7:124035114:A:G	0	124035114	G	A
7	chr7:124035340:C:T	0	124035340	T	C
7	chr7:124035641:T:C	0	124035641	C	T
7	chr7:124036116:G:T	0	124036116	T	G
7	chr7:124036471:C:T	0	124036471	T	C
7	chr7:124036858:C:T	0	124036858	T	C
7	chr7:124036870:A:G	0	124036870	G	A
7	chr7:124037337:C:A	0	124037337	A	C
7	chr7:124037513:A:G	0	124037513	G	A
7	chr7:124037753:C:T	0	124037753	T	C
7	chr7:124037817:C:G	0	124037817	G	C
7	chr7:124038117:A:G	0	124038117	G	A
7	chr7:124038297:A:C	0	124038297	C	A
7	chr7:124038757:C:T	0	124038757	T	C
7	chr7:124038996:G:A	0	124038996	A	G
7	chr7:124039189:T:C	0	124039189	C	T
7	chr7:124039689:T:C	0	124039689	C	T
7	chr7:124040550:A:G	0	124040550	G	A
7	chr7:124040738:G:A	0	124040738	A	G
7	chr7:124040744:C:T	0	124040744	T	C
7	chr7:124041183:A:G	0	124041183	G	A
7	chr7:124042750:G:A	0	124042750	A	G
7	chr7:124042787:A:C	0	124042787	C	A
7	chr7:124042921:C:CT	0	124042921	CT	C
7	chr7:124043532:G:T	0	124043532	T	G
7	chr7:124044011:A:G	0	124044011	G	A
7	chr7:124044821:C:T	0	124044821	T	C
7	chr7:124045044:G:A	0	124045044	A	G
7	chr7:124046070:T:C	0	124046070	C	T
7	chr7:124046617:C:T	0	124046617	T	C
7	chr7:124047107:A:T	0	124047107	T	A
7	chr7:124047146:C:A	0	124047146	A	C
7	chr7:124047312:T:A	0	124047312	A	T
7	chr7:124047833:T:C	0	124047833	C	T
7	chr7:124048274:T:G	0	124048274	G	T
7	chr7:124049140:T:A	0	124049140	A	T
7	chr7:124049234:C:A	0	124049234	A	C
7	chr7:124049841:G:A	0	124049841	A	G
7	chr7:124051626:A:C	0	124051626	C	A
7	chr7:124052363:G:T	0	124052363	T	G
7	chr7:124052671:C:T	0	124052671	T	C
7	chr7:124052871:T:A	0	124052871	A	T
7	chr7:124052998:CAT:C	0	124052998	C	CAT
7	chr7:124053764:T:C	0	124053764	C	T
7	chr7:124053904:A:G	0	124053904	G	A
7	chr7:124054464:CTG:C	0	124054464	C	CTG
7	chr7:124054720:G:A	0	124054720	A	G
7	chr7:124055007:G:A	0	124055007	A	G
7	chr7:124055052:A:G	0	124055052	G	A
7	chr7:124055700:G:A	0	124055700	A	G
7	chr7:124057275:A:G	0	124057275	G	A
7	chr7:124057340:G:A	0	124057340	A	G
7	chr7:124058071:G:C	0	124058071	C	G
7	chr7:124058990:C:A	0	124058990	A	C
7	chr7:124059447:T:A	0	124059447	A	T
7	chr7:124060065:TA:T	0	124060065	T	TA
7	chr7:124060465:G:A	0	124060465	A	G
7	chr7:124060799:G:A	0	124060799	A	G
7	chr7:124060805:T:C	0	124060805	C	T
7	chr7:124060859:T:C	0	124060859	C	T
7	chr7:124061019:TTA:T	0	124061019	T	TTA
7	chr7:124061291:C:T	0	124061291	T	C
7	chr7:124061462:T:C	0	124061462	C	T
7	chr7:124061488:A:G	0	124061488	G	A
7	chr7:124062510:G:T	0	124062510	T	G
7	chr7:124062644:G:T	0	124062644	T	G
7	chr7:124063197:G:A	0	124063197	A	G
7	chr7:124063441:C:T	0	124063441	T	C
7	chr7:124063936:G:A	0	124063936	A	G
7	chr7:124064107:CCT:C	0	124064107	C	CCT
7	chr7:124064692:G:A	0	124064692	A	G
7	chr7:124064763:T:C	0	124064763	C	T
7	chr7:124065260:G:A	0	124065260	A	G
7	chr7:124066868:T:C	0	124066868	C	T
7	chr7:124067031:G:T	0	124067031	T	G
7	chr7:124067140:AACAT:A	0	124067140	A	AACAT
7	chr7:124067468:T:C	0	124067468	C	T
7	chr7:124068042:C:T	0	124068042	T	C
7	chr7:124068195:G:T	0	124068195	T	G
7	chr7:124069775:T:C	0	124069775	C	T
7	chr7:124070191:A:G	0	124070191	G	A
7	chr7:124071299:TATG:T	0	124071299	T	TATG
7	chr7:124071609:T:C	0	124071609	C	T
7	chr7:124072508:T:C	0	124072508	C	T
7	chr7:124072543:C:T	0	124072543	T	C
7	chr7:124073316:T:C	0	124073316	C	T
7	chr7:124075082:T:C	0	124075082	C	T
7	chr7:124075229:T:C	0	124075229	C	T
7	chr7:124075777:A:G	0	124075777	G	A
7	chr7:124076447:C:T	0	124076447	T	C
7	chr7:124076526:G:A	0	124076526	A	G
7	chr7:124077786:C:T	0	124077786	T	C
7	chr7:124077875:T:C	0	124077875	C	T
7	chr7:124079042:G:A	0	124079042	A	G
7	chr7:124079128:T:C	0	124079128	C	T
7	chr7:124079248:CA:C	0	124079248	C	CA
7	chr7:124079253:G:T	0	124079253	T	G
7	chr7:124079353:C:A	0	124079353	A	C
7	chr7:124079527:A:G	0	124079527	G	A
7	chr7:124080026:C:T	0	124080026	T	C
7	chr7:124080741:G:C	0	124080741	C	G
7	chr7:124080774:T:C	0	124080774	C	T
7	chr7:124081109:T:C	0	124081109	C	T
7	chr7:124081509:G:A	0	124081509	A	G
7	chr7:124081761:A:C	0	124081761	C	A
7	chr7:124082527:G:A	0	124082527	A	G
7	chr7:124083561:C:A	0	124083561	A	C
7	chr7:124084103:G:A	0	124084103	A	G
7	chr7:124084928:G:A	0	124084928	A	G
7	chr7:124085392:ACT:A	0	124085392	A	ACT
7	chr7:124086863:G:C	0	124086863	C	G
7	chr7:124088850:T:C	0	124088850	C	T
7	chr7:124088981:G:A	0	124088981	A	G
7	chr7:124089336:G:A	0	124089336	A	G
7	chr7:124091222:A:G	0	124091222	G	A
7	chr7:124091497:T:A	0	124091497	A	T
7	chr7:124091504:G:A	0	124091504	A	G
7	chr7:124091588:A:G	0	124091588	G	A
7	chr7:124091842:A:G	0	124091842	G	A
7	chr7:124092415:G:A	0	124092415	A	G
7	chr7:124092745:CCAAA:C	0	124092745	C	CCAAA
7	chr7:124092881:C:A	0	124092881	A	C
7	chr7:124093154:T:A	0	124093154	A	T
7	chr7:124094560:G:A	0	124094560	A	G
7	chr7:124095190:C:A	0	124095190	A	C
7	chr7:124095455:T:G	0	124095455	G	T
7	chr7:124095523:G:A	0	124095523	A	G
7	chr7:124096011:T:G	0	124096011	G	T
7	chr7:124097960:C:G	0	124097960	G	C
7	chr7:124098674:T:A	0	124098674	A	T
7	chr7:124099449:A:G	0	124099449	G	A
7	chr7:124100855:T:C	0	124100855	C	T
7	chr7:124101129:G:A	0	124101129	A	G
7	chr7:124101322:A:G	0	124101322	G	A
7	chr7:124101453:C:T	0	124101453	T	C
7	chr7:124101646:G:T	0	124101646	T	G
7	chr7:124102100:G:A	0	124102100	A	G
7	chr7:124102376:T:C	0	124102376	C	T
7	chr7:124102836:A:G	0	124102836	G	A
7	chr7:124103011:A:G	0	124103011	G	A
7	chr7:124103133:C:T	0	124103133	T	C
7	chr7:124103145:A:C	0	124103145	C	A
7	chr7:124104046:G:C	0	124104046	C	G
7	chr7:124105410:C:CT	0	124105410	CT	C
7	chr7:124105533:G:C	0	124105533	C	G
7	chr7:124106654:A:T	0	124106654	T	A
7	chr7:124106741:C:T	0	124106741	T	C
7	chr7:124107059:T:G	0	124107059	G	T
7	chr7:124107444:G:T	0	124107444	T	G
7	chr7:124107830:T:G	0	124107830	G	T
7	chr7:124108240:T:C	0	124108240	C	T
7	chr7:124108393:C:T	0	124108393	T	C
7	chr7:124108970:C:T	0	124108970	T	C
7	chr7:124109661:G:A	0	124109661	A	G
7	chr7:124111083:G:A	0	124111083	A	G
7	chr7:124111796:A:G	0	124111796	G	A
7	chr7:124113813:G:C	0	124113813	C	G
7	chr7:124114137:C:G	0	124114137	G	C
7	chr7:124114562:A:C	0	124114562	C	A
7	chr7:124115148:C:T	0	124115148	T	C
7	chr7:124117569:T:A	0	124117569	A	T
7	chr7:124117829:T:C	0	124117829	C	T
7	chr7:124118332:A:G	0	124118332	G	A
7	chr7:124118502:T:A	0	124118502	A	T
7	chr7:124119028:G:A	0	124119028	A	G
7	chr7:124119263:A:G	0	124119263	G	A
7	chr7:124120147:A:G	0	124120147	G	A
7	chr7:124120543:TAACTA:T	0	124120543	T	TAACTA
7	chr7:124121008:A:G	0	124121008	G	A
7	chr7:124121351:G:A	0	124121351	A	G
7	chr7:124122294:A:G	0	124122294	G	A
7	chr7:124122670:C:G	0	124122670	G	C
7	chr7:124122711:AG:A	0	124122711	A	AG
7	chr7:124122747:G:T	0	124122747	T	G
7	chr7:124123991:T:A	0	124123991	A	T
7	chr7:124124198:C:A	0	124124198	A	C
7	chr7:124125036:T:C	0	124125036	C	T
7	chr7:124125745:T:G	0	124125745	G	T
7	chr7:124126123:T:G	0	124126123	G	T
7	chr7:124127347:C:A	0	124127347	A	C
7	chr7:124127588:A:T	0	124127588	T	A
7	chr7:124128099:T:C	0	124128099	C	T
7	chr7:124128837:C:T	0	124128837	T	C
7	chr7:124129081:C:T	0	124129081	T	C
7	chr7:124129278:A:T	0	124129278	T	A
7	chr7:124129723:G:A	0	124129723	A	G
7	chr7:124130425:C:T	0	124130425	T	C
7	chr7:124130877:C:A	0	124130877	A	C
7	chr7:124130979:T:C	0	124130979	C	T
7	chr7:124130980:A:G	0	124130980	G	A
7	chr7:124131216:C:T	0	124131216	T	C
7	chr7:124131217:C:G	0	124131217	G	C
7	chr7:124131329:A:T	0	124131329	T	A
7	chr7:124131411:A:G	0	124131411	G	A
7	chr7:124131413:T:G	0	124131413	G	T
7	chr7:124131485:T:G	0	124131485	G	T
7	chr7:124131865:C:T	0	124131865	T	C
7	chr7:124131893:T:G	0	124131893	G	T
7	chr7:124132069:C:T	0	124132069	T	C
7	chr7:124132268:C:T	0	124132268	T	C
7	chr7:124132908:G:A	0	124132908	A	G
7	chr7:124133445:C:T	0	124133445	T	C
7	chr7:124133508:C:T	0	124133508	T	C
7	chr7:124133759:G:A	0	124133759	A	G
7	chr7:124133765:A:G	0	124133765	G	A
7	chr7:124134198:C:T	0	124134198	T	C
7	chr7:124134341:A:G	0	124134341	G	A
7	chr7:124134840:G:A	0	124134840	A	G
7	chr7:124134961:C:T	0	124134961	T	C
7	chr7:124135115:T:C	0	124135115	C	T
7	chr7:124135198:A:G	0	124135198	G	A
7	chr7:124135456:AT:A	0	124135456	A	AT
7	chr7:124135464:AAAT:A	0	124135464	A	AAAT
7	chr7:124135478:C:T	0	124135478	T	C
7	chr7:124135685:C:A	0	124135685	A	C
7	chr7:124135783:G:A	0	124135783	A	G
7	chr7:124136003:T:C	0	124136003	C	T
7	chr7:124136157:A:C	0	124136157	C	A
7	chr7:124136262:C:T	0	124136262	T	C
7	chr7:124136360:T:G	0	124136360	G	T
7	chr7:124136414:G:GC	0	124136414	GC	G
7	chr7:124136613:A:G	0	124136613	G	A
7	chr7:124136647:A:G	0	124136647	G	A
7	chr7:124137072:C:T	0	124137072	T	C
7	chr7:124137189:A:C	0	124137189	C	A
7	chr7:124137322:C:T	0	124137322	T	C
7	chr7:124137357:C:T	0	124137357	T	C
7	chr7:124137363:C:T	0	124137363	T	C
7	chr7:124137372:A:C	0	124137372	C	A
7	chr7:124137398:G:A	0	124137398	A	G
7	chr7:124137471:G:A	0	124137471	A	G
7	chr7:124137913:T:C	0	124137913	C	T
7	chr7:124138119:T:C	0	124138119	C	T
7	chr7:124138509:G:C	0	124138509	C	G
7	chr7:124138570:G:A	0	124138570	A	G
7	chr7:124138612:C:G	0	124138612	G	C
7	chr7:124139915:G:C	0	124139915	C	G
7	chr7:124139917:A:G	0	124139917	G	A
7	chr7:124140160:C:T	0	124140160	T	C
7	chr7:124140244:A:G	0	124140244	G	A
7	chr7:124140377:GAAGCCAGC:G	0	124140377	G	GAAGCCAGC
7	chr7:124140632:T:G	0	124140632	G	T
7	chr7:124140963:A:T	0	124140963	T	A
7	chr7:124141033:T:G	0	124141033	G	T
7	chr7:124141451:T:C	0	124141451	C	T
7	chr7:124142028:A:G	0	124142028	G	A
7	chr7:124142313:C:G	0	124142313	G	C
7	chr7:124142314:G:A	0	124142314	A	G
7	chr7:124142320:A:G	0	124142320	G	A
7	chr7:124142660:G:A	0	124142660	A	G
7	chr7:124142673:T:C	0	124142673	C	T
7	chr7:124142899:G:A	0	124142899	A	G
7	chr7:124143114:T:G	0	124143114	G	T
7	chr7:124143168:TCTTTAAG:T	0	124143168	T	TCTTTAAG
7	chr7:124144053:G:C	0	124144053	C	G
7	chr7:124144196:A:G	0	124144196	G	A
7	chr7:124144220:A:G	0	124144220	G	A
7	chr7:124144667:C:A	0	124144667	A	C
7	chr7:124144891:C:A	0	124144891	A	C
7	chr7:124145124:T:G	0	124145124	G	T
7	chr7:124145235:T:C	0	124145235	C	T
7	chr7:124145335:C:T	0	124145335	T	C
7	chr7:124145471:A:G	0	124145471	G	A
7	chr7:124145512:G:A	0	124145512	A	G
7	chr7:124145890:A:G	0	124145890	G	A
7	chr7:124146030:A:G	0	124146030	G	A
7	chr7:124146321:A:G	0	124146321	G	A
7	chr7:124146327:G:A	0	124146327	A	G
7	chr7:124146396:C:T	0	124146396	T	C
7	chr7:124146420:A:T	0	124146420	T	A
7	chr7:124146477:C:G	0	124146477	G	C
7	chr7:124146482:A:G	0	124146482	G	A
7	chr7:124146688:A:G	0	124146688	G	A
7	chr7:124146847:A:G	0	124146847	G	A
7	chr7:124146870:G:A	0	124146870	A	G
7	chr7:124147083:C:T	0	124147083	T	C
7	chr7:124147137:A:G	0	124147137	G	A
7	chr7:124147158:C:T	0	124147158	T	C
7	chr7:124147322:G:C	0	124147322	C	G
7	chr7:124147529:A:G	0	124147529	G	A
7	chr7:124147619:T:C	0	124147619	C	T
7	chr7:124147781:T:C	0	124147781	C	T
7	chr7:124147803:C:T	0	124147803	T	C
7	chr7:124148901:T:C	0	124148901	C	T
7	chr7:124149052:T:A	0	124149052	A	T
7	chr7:124149676:T:C	0	124149676	C	T
7	chr7:124149921:T:C	0	124149921	C	T
7	chr7:124150024:G:A	0	124150024	A	G
7	chr7:124150235:C:G	0	124150235	G	C
7	chr7:124150283:C:T	0	124150283	T	C
7	chr7:124150347:C:T	0	124150347	T	C
7	chr7:124150806:G:A	0	124150806	A	G
7	chr7:124150882:T:C	0	124150882	C	T
7	chr7:124151279:C:T	0	124151279	T	C
7	chr7:124151357:T:G	0	124151357	G	T
7	chr7:124151371:T:C	0	124151371	C	T
7	chr7:124151672:C:T	0	124151672	T	C
7	chr7:124151712:T:C	0	124151712	C	T
7	chr7:124151824:A:G	0	124151824	G	A
7	chr7:124151834:T:G	0	124151834	G	T
7	chr7:124151929:G:T	0	124151929	T	G
7	chr7:124152660:G:A	0	124152660	A	G
7	chr7:124152741:A:C	0	124152741	C	A
7	chr7:124153401:A:G	0	124153401	G	A
7	chr7:124153809:T:C	0	124153809	C	T
7	chr7:124153983:G:A	0	124153983	A	G
7	chr7:124154195:C:A	0	124154195	A	C
7	chr7:124155220:T:C	0	124155220	C	T
7	chr7:124155342:G:A	0	124155342	A	G
7	chr7:124155881:T:C	0	124155881	C	T
7	chr7:124156769:C:A	0	124156769	A	C
7	chr7:124157587:G:A	0	124157587	A	G
7	chr7:124157654:T:G	0	124157654	G	T
7	chr7:124157791:A:T	0	124157791	T	A
7	chr7:124158939:G:T	0	124158939	T	G
7	chr7:124159418:T:C	0	124159418	C	T
7	chr7:124160121:A:T	0	124160121	T	A
7	chr7:124160229:A:T	0	124160229	T	A
7	chr7:124160634:T:C	0	124160634	C	T
7	chr7:124160808:C:A	0	124160808	A	C
7	chr7:124161151:C:T	0	124161151	T	C
7	chr7:124161434:C:A	0	124161434	A	C
7	chr7:124161708:T:C	0	124161708	C	T
7	chr7:124162280:C:T	0	124162280	T	C
7	chr7:124162590:A:G	0	124162590	G	A
7	chr7:124164709:A:C	0	124164709	C	A
7	chr7:124164726:A:T	0	124164726	T	A
7	chr7:124165004:A:G	0	124165004	G	A
7	chr7:124165026:T:C	0	124165026	C	T
7	chr7:124165279:G:A	0	124165279	A	G
7	chr7:124166783:C:T	0	124166783	T	C
7	chr7:124166967:G:T	0	124166967	T	G
7	chr7:124167340:T:C	0	124167340	C	T
7	chr7:124168294:A:G	0	124168294	G	A
7	chr7:124168757:T:C	0	124168757	C	T
7	chr7:124168994:C:T	0	124168994	T	C
7	chr7:124169261:G:A	0	124169261	A	G
7	chr7:124169328:A:G	0	124169328	G	A
7	chr7:124170106:C:T	0	124170106	T	C
7	chr7:124171738:C:T	0	124171738	T	C
7	chr7:124171915:G:A	0	124171915	A	G
7	chr7:124172822:T:C	0	124172822	C	T
7	chr7:124172954:CAG:C	0	124172954	C	CAG
7	chr7:124173225:T:C	0	124173225	C	T
7	chr7:124174433:T:A	0	124174433	A	T
7	chr7:124174986:A:T	0	124174986	T	A
7	chr7:124175014:C:T	0	124175014	T	C
7	chr7:124177018:G:A	0	124177018	A	G
7	chr7:124177576:C:T	0	124177576	T	C
7	chr7:124178416:A:T	0	124178416	T	A
7	chr7:124178621:G:A	0	124178621	A	G
7	chr7:124178805:A:G	0	124178805	G	A
7	chr7:124178985:A:G	0	124178985	G	A
7	chr7:124179101:G:T	0	124179101	T	G
7	chr7:124179513:A:G	0	124179513	G	A
7	chr7:124179552:CTT:C	0	124179552	C	CTT
7	chr7:124180154:A:G	0	124180154	G	A
7	chr7:124180687:G:A	0	124180687	A	G
7	chr7:124181623:G:A	0	124181623	A	G
7	chr7:124181946:AT:A	0	124181946	A	AT
7	chr7:124182252:G:A	0	124182252	A	G
7	chr7:124182559:C:T	0	124182559	T	C
7	chr7:124184983:G:C	0	124184983	C	G
7	chr7:124185295:A:G	0	124185295	G	A
7	chr7:124185448:G:A	0	124185448	A	G
7	chr7:124186497:G:A	0	124186497	A	G
7	chr7:124186885:C:T	0	124186885	T	C
7	chr7:124189141:G:A	0	124189141	A	G
7	chr7:124189190:C:T	0	124189190	T	C
7	chr7:124190164:G:A	0	124190164	A	G
7	chr7:124190676:A:G	0	124190676	G	A
7	chr7:124191159:C:T	0	124191159	T	C
7	chr7:124191331:C:T	0	124191331	T	C
7	chr7:124191866:G:A	0	124191866	A	G
7	chr7:124192303:A:T	0	124192303	T	A
7	chr7:124192703:C:T	0	124192703	T	C
7	chr7:124195024:T:C	0	124195024	C	T
7	chr7:124196495:T:C	0	124196495	C	T
7	chr7:124196635:T:C	0	124196635	C	T
7	chr7:124196657:T:C	0	124196657	C	T
7	chr7:124196938:A:G	0	124196938	G	A
7	chr7:124197146:G:A	0	124197146	A	G
7	chr7:124198307:G:A	0	124198307	A	G
7	chr7:124198614:G:A	0	124198614	A	G
7	chr7:124199059:T:A	0	124199059	A	T
7	chr7:124199763:G:A	0	124199763	A	G
7	chr7:124199843:G:A	0	124199843	A	G
7	chr7:124199850:G:A	0	124199850	A	G
7	chr7:124199979:G:A	0	124199979	A	G
7	chr7:124200263:C:T	0	124200263	T	C
7	chr7:124200393:C:A	0	124200393	A	C
7	chr7:124200622:C:A	0	124200622	A	C
7	chr7:124201131:G:A	0	124201131	A	G
7	chr7:124201290:G:A	0	124201290	A	G
7	chr7:124201682:T:A	0	124201682	A	T
7	chr7:124201683:C:G	0	124201683	G	C
7	chr7:124202435:T:C	0	124202435	C	T
7	chr7:124202830:A:G	0	124202830	G	A
7	chr7:124203257:A:C	0	124203257	C	A
7	chr7:124203511:G:A	0	124203511	A	G
7	chr7:124205448:T:A	0	124205448	A	T
7	chr7:124205730:T:C	0	124205730	C	T
7	chr7:124206505:TA:T	0	124206505	T	TA
7	chr7:124206576:G:T	0	124206576	T	G
7	chr7:124206724:C:A	0	124206724	A	C
7	chr7:124207337:T:C	0	124207337	C	T
7	chr7:124207618:A:G	0	124207618	G	A
7	chr7:124207863:A:G	0	124207863	G	A
7	chr7:124207947:C:T	0	124207947	T	C
7	chr7:124208335:G:C	0	124208335	C	G
7	chr7:124209186:C:T	0	124209186	T	C
7	chr7:124209437:G:A	0	124209437	A	G
7	chr7:124209494:C:G	0	124209494	G	C
7	chr7:124210083:C:G	0	124210083	G	C
7	chr7:124210365:C:T	0	124210365	T	C
7	chr7:124210701:T:C	0	124210701	C	T
7	chr7:124210891:T:C	0	124210891	C	T
7	chr7:124211338:G:T	0	124211338	T	G
7	chr7:124212121:T:C	0	124212121	C	T
7	chr7:124212646:C:T	0	124212646	T	C
7	chr7:124212651:G:A	0	124212651	A	G
7	chr7:124212746:G:A	0	124212746	A	G
7	chr7:124213174:A:G	0	124213174	G	A
7	chr7:124213393:AAAT:A	0	124213393	A	AAAT
7	chr7:124213605:A:T	0	124213605	T	A
7	chr7:124213739:T:C	0	124213739	C	T
7	chr7:124214392:T:C	0	124214392	C	T
7	chr7:124214518:T:C	0	124214518	C	T
7	chr7:124215453:A:G	0	124215453	G	A
7	chr7:124215552:T:C	0	124215552	C	T
7	chr7:124215817:T:C	0	124215817	C	T
7	chr7:124216077:A:G	0	124216077	G	A
7	chr7:124216080:T:TA	0	124216080	TA	T
7	chr7:124216404:T:C	0	124216404	C	T
7	chr7:124216594:G:C	0	124216594	C	G
7	chr7:124217051:T:C	0	124217051	C	T
7	chr7:124217126:T:C	0	124217126	C	T
7	chr7:124217326:TC:T	0	124217326	T	TC
7	chr7:124217397:C:T	0	124217397	T	C
7	chr7:124217461:G:A	0	124217461	A	G
7	chr7:124217599:C:T	0	124217599	T	C
7	chr7:124217633:C:G	0	124217633	G	C
7	chr7:124218005:C:T	0	124218005	T	C
7	chr7:124218552:G:A	0	124218552	A	G
7	chr7:124218666:A:C	0	124218666	C	A
7	chr7:124218861:C:T	0	124218861	T	C
7	chr7:124219142:T:C	0	124219142	C	T
7	chr7:124219285:A:G	0	124219285	G	A
7	chr7:124219774:T:A	0	124219774	A	T
7	chr7:124220160:T:C	0	124220160	C	T
7	chr7:124220223:C:T	0	124220223	T	C
7	chr7:124220224:G:A	0	124220224	A	G
7	chr7:124220804:C:T	0	124220804	T	C
7	chr7:124222625:A:T	0	124222625	T	A
7	chr7:124223016:A:G	0	124223016	G	A
7	chr7:124223090:A:G	0	124223090	G	A
7	chr7:124223557:G:C	0	124223557	C	G
7	chr7:124223646:A:G	0	124223646	G	A
7	chr7:124223716:G:A	0	124223716	A	G
7	chr7:124224093:C:T	0	124224093	T	C
7	chr7:124224131:G:T	0	124224131	T	G
7	chr7:124224632:G:A	0	124224632	A	G
7	chr7:124224675:G:A	0	124224675	A	G
7	chr7:124225171:G:T	0	124225171	T	G
7	chr7:124225559:G:T	0	124225559	T	G
7	chr7:124225733:T:C	0	124225733	C	T
7	chr7:124225872:T:C	0	124225872	C	T
7	chr7:124226178:G:C	0	124226178	C	G
7	chr7:124226461:C:T	0	124226461	T	C
7	chr7:124226674:A:G	0	124226674	G	A
7	chr7:124226806:C:A	0	124226806	A	C
7	chr7:124226891:T:A	0	124226891	A	T
7	chr7:124227258:C:T	0	124227258	T	C
7	chr7:124227292:G:T	0	124227292	T	G
7	chr7:124227810:T:C	0	124227810	C	T
7	chr7:124229513:A:G	0	124229513	G	A
7	chr7:124229858:C:A	0	124229858	A	C
7	chr7:124230097:A:G	0	124230097	G	A
7	chr7:124230326:T:TA	0	124230326	TA	T
7	chr7:124230814:G:A	0	124230814	A	G
7	chr7:124231534:G:A	0	124231534	A	G
7	chr7:124232422:AC:A	0	124232422	A	AC
7	chr7:124233252:C:T	0	124233252	T	C
7	chr7:124233808:T:C	0	124233808	C	T
7	chr7:124234297:G:A	0	124234297	A	G
7	chr7:124235128:G:C	0	124235128	C	G
7	chr7:124235612:C:T	0	124235612	T	C
7	chr7:124235664:A:C	0	124235664	C	A
7	chr7:124235742:T:C	0	124235742	C	T
7	chr7:124235837:G:A	0	124235837	A	G
7	chr7:124236192:C:T	0	124236192	T	C
7	chr7:124237825:A:G	0	124237825	G	A
7	chr7:124238016:C:T	0	124238016	T	C
7	chr7:124238160:C:G	0	124238160	G	C
7	chr7:124238483:T:C	0	124238483	C	T
7	chr7:124239403:C:A	0	124239403	A	C
7	chr7:124240079:G:A	0	124240079	A	G
7	chr7:124240234:G:A	0	124240234	A	G
7	chr7:124240500:C:T	0	124240500	T	C
7	chr7:124240703:G:A	0	124240703	A	G
7	chr7:124240785:C:G	0	124240785	G	C
7	chr7:124241143:T:C	0	124241143	C	T
7	chr7:124241637:T:C	0	124241637	C	T
7	chr7:124241714:C:G	0	124241714	G	C
7	chr7:124241773:T:G	0	124241773	G	T
7	chr7:124242883:T:C	0	124242883	C	T
7	chr7:124243595:C:A	0	124243595	A	C
7	chr7:124243624:A:G	0	124243624	G	A
7	chr7:124246419:A:G	0	124246419	G	A
7	chr7:124247789:C:T	0	124247789	T	C
7	chr7:124247946:C:T	0	124247946	T	C
7	chr7:124248866:A:G	0	124248866	G	A
7	chr7:124249050:C:T	0	124249050	T	C
7	chr7:124249291:A:G	0	124249291	G	A
7	chr7:124250420:A:T	0	124250420	T	A
7	chr7:124250807:G:T	0	124250807	T	G
7	chr7:124250908:T:C	0	124250908	C	T
7	chr7:124251207:G:A	0	124251207	A	G
7	chr7:124251869:C:T	0	124251869	T	C
7	chr7:124252108:T:C	0	124252108	C	T
7	chr7:124252117:G:T	0	124252117	T	G
7	chr7:124252181:G:A	0	124252181	A	G
7	chr7:124252221:A:G	0	124252221	G	A
7	chr7:124252465:T:C	0	124252465	C	T
7	chr7:124253199:G:T	0	124253199	T	G
7	chr7:124253784:C:T	0	124253784	T	C
7	chr7:124253984:C:T	0	124253984	T	C
7	chr7:124254891:T:C	0	124254891	C	T
7	chr7:124254965:G:A	0	124254965	A	G
7	chr7:124255044:C:T	0	124255044	T	C
7	chr7:124255622:G:A	0	124255622	A	G
7	chr7:124256630:G:A	0	124256630	A	G
7	chr7:124256682:G:A	0	124256682	A	G
7	chr7:124257180:T:A	0	124257180	A	T
7	chr7:124257634:T:C	0	124257634	C	T
7	chr7:124258015:C:T	0	124258015	T	C
7	chr7:124258364:T:C	0	124258364	C	T
7	chr7:124258962:T:A	0	124258962	A	T
7	chr7:124260150:A:G	0	124260150	G	A
7	chr7:124260691:C:T	0	124260691	T	C
7	chr7:124262525:C:T	0	124262525	T	C
7	chr7:124262916:A:C	0	124262916	C	A
7	chr7:124263122:T:C	0	124263122	C	T
7	chr7:124263654:G:A	0	124263654	A	G
7	chr7:124263873:T:A	0	124263873	A	T
7	chr7:124263968:G:A	0	124263968	A	G
7	chr7:124264293:T:C	0	124264293	C	T
7	chr7:124265285:T:G	0	124265285	G	T
7	chr7:124265445:A:C	0	124265445	C	A
7	chr7:124265453:G:A	0	124265453	A	G
7	chr7:124265604:A:G	0	124265604	G	A
7	chr7:124266123:A:T	0	124266123	T	A
7	chr7:124266175:A:G	0	124266175	G	A
7	chr7:124266603:T:G	0	124266603	G	T
7	chr7:124266730:A:T	0	124266730	T	A
7	chr7:124267115:C:T	0	124267115	T	C
7	chr7:124267503:G:A	0	124267503	A	G
7	chr7:124267664:C:T	0	124267664	T	C
7	chr7:124268576:G:A	0	124268576	A	G
7	chr7:124268663:T:C	0	124268663	C	T
7	chr7:124268768:T:C	0	124268768	C	T
7	chr7:124269430:T:C	0	124269430	C	T
7	chr7:124270991:CT:C	0	124270991	C	CT
7	chr7:124270995:T:C	0	124270995	C	T
7	chr7:124271628:T:C	0	124271628	C	T
7	chr7:124271890:A:T	0	124271890	T	A
7	chr7:124272068:T:A	0	124272068	A	T
7	chr7:124272643:T:C	0	124272643	C	T
7	chr7:124273079:A:G	0	124273079	G	A
7	chr7:124273314:G:A	0	124273314	A	G
7	chr7:124273623:A:G	0	124273623	G	A
7	chr7:124274275:A:G	0	124274275	G	A
7	chr7:124274902:T:C	0	124274902	C	T
7	chr7:124274933:G:A	0	124274933	A	G
7	chr7:124275674:G:A	0	124275674	A	G
7	chr7:124275840:C:T	0	124275840	T	C
7	chr7:124276271:T:G	0	124276271	G	T
7	chr7:124276371:C:T	0	124276371	T	C
7	chr7:124276877:C:T	0	124276877	T	C
7	chr7:124277004:AAGG:A	0	124277004	A	AAGG
7	chr7:124277925:C:G	0	124277925	G	C
7	chr7:124277948:C:T	0	124277948	T	C
7	chr7:124278087:C:T	0	124278087	T	C
7	chr7:124278587:T:C	0	124278587	C	T
7	chr7:124278716:T:A	0	124278716	A	T
7	chr7:124278868:A:G	0	124278868	G	A
7	chr7:124279083:A:G	0	124279083	G	A
7	chr7:124280362:G:A	0	124280362	A	G
7	chr7:124280730:T:C	0	124280730	C	T
7	chr7:124280776:C:T	0	124280776	T	C
7	chr7:124280828:T:A	0	124280828	A	T
7	chr7:124281175:A:T	0	124281175	T	A
7	chr7:124281580:C:A	0	124281580	A	C
7	chr7:124281627:C:T	0	124281627	T	C
7	chr7:124282917:G:T	0	124282917	T	G
7	chr7:124282954:T:C	0	124282954	C	T
7	chr7:124283443:ATTTAATTT:A	0	124283443	A	ATTTAATTT
7	chr7:124283496:T:C	0	124283496	C	T
7	chr7:124283932:A:T	0	124283932	T	A
7	chr7:124284196:C:T	0	124284196	T	C
7	chr7:124284609:T:C	0	124284609	C	T
7	chr7:124284872:T:C	0	124284872	C	T
7	chr7:124284920:G:A	0	124284920	A	G
7	chr7:124285192:G:A	0	124285192	A	G
7	chr7:124286066:C:T	0	124286066	T	C
7	chr7:124287013:T:G	0	124287013	G	T
7	chr7:124287076:T:C	0	124287076	C	T
7	chr7:124288275:C:T	0	124288275	T	C
7	chr7:124288887:G:A	0	124288887	A	G
7	chr7:124289255:A:AT	0	124289255	AT	A
7	chr7:124289494:C:T	0	124289494	T	C
7	chr7:124289897:G:A	0	124289897	A	G
7	chr7:124290495:G:A	0	124290495	A	G
7	chr7:124290743:C:G	0	124290743	G	C
7	chr7:124290858:C:A	0	124290858	A	C
7	chr7:124291131:T:G	0	124291131	G	T
7	chr7:124291436:A:G	0	124291436	G	A
7	chr7:124291573:T:G	0	124291573	G	T
7	chr7:124291613:TACTC:T	0	124291613	T	TACTC
7	chr7:124292117:ATG:A	0	124292117	A	ATG
7	chr7:124292552:T:C	0	124292552	C	T
7	chr7:124292841:A:G	0	124292841	G	A
7	chr7:124293161:C:T	0	124293161	T	C
7	chr7:124293553:A:G	0	124293553	G	A
7	chr7:124293671:G:A	0	124293671	A	G
7	chr7:124294272:C:A	0	124294272	A	C
7	chr7:124294756:A:G	0	124294756	G	A
7	chr7:124296164:T:C	0	124296164	C	T
7	chr7:124296432:T:C	0	124296432	C	T
7	chr7:124297522:A:G	0	124297522	G	A
7	chr7:124297620:C:T	0	124297620	T	C
7	chr7:124297933:A:T	0	124297933	T	A
7	chr7:124298014:AAAAAC:A	0	124298014	A	AAAAAC
7	chr7:124298159:G:T	0	124298159	T	G
7	chr7:124298585:A:T	0	124298585	T	A
7	chr7:124299221:T:G	0	124299221	G	T
7	chr7:124299644:A:G	0	124299644	G	A
7	chr7:124299891:C:T	0	124299891	T	C
7	chr7:124299977:C:T	0	124299977	T	C
7	chr7:124300029:G:T	0	124300029	T	G
7	chr7:124300135:C:T	0	124300135	T	C
7	chr7:124300602:C:T	0	124300602	T	C
7	chr7:124301098:C:A	0	124301098	A	C
7	chr7:124301236:C:T	0	124301236	T	C
7	chr7:124301243:A:G	0	124301243	G	A
```
