## Supplementary material for "Characterization of shared and ancestry-specific signals driving complex traits using multi-ancestry fine-mapping": mesusieoutput

```
                 eur          afr      eur_afr
   [1,] 0.0001479044 0.0001752816 4.897609e-05
   [2,] 0.0001470655 0.0001752820 4.870744e-05
   [3,] 0.0001882733 0.0001750419 5.747330e-05
   [4,] 0.0001853417 0.0001749763 5.676868e-05
   [5,] 0.0001922500 0.0001755783 5.779840e-05
   [6,] 0.0001788191 0.0001752078 6.211391e-05
   [7,] 0.0001468640 0.0001752781 4.866053e-05
   [8,] 0.0001244169 0.0001760113 3.978195e-05
   [9,] 0.0001983707 0.0001755782 6.097801e-05
  [10,] 0.0001241139 0.0001767337 3.939775e-05
  [11,] 0.0001478953 0.0001752818 4.897385e-05
  [12,] 0.0002022610 0.0001762446 7.308252e-05
  [13,] 0.0002194716 0.0001745363 6.918146e-05
  [14,] 0.0001482847 0.0001752711 4.915120e-05
  [15,] 0.0001494656 0.0001755065 4.992913e-05
  [16,] 0.0001578217 0.0001774411 4.882793e-05
  [17,] 0.0001907104 0.0001751148 5.804168e-05
  [18,] 0.0001560040 0.0001748452 5.229894e-05
  [19,] 0.0001554180 0.0001748252 5.205423e-05
  [20,] 0.0001937155 0.0001751498 5.880806e-05
  [21,] 0.0001525882 0.0001755401 5.065492e-05
  [22,] 0.0001846851 0.0001752545 6.486232e-05
  [23,] 0.0002325739 0.0001747301 7.259863e-05
  [24,] 0.0001993588 0.0001762444 7.190442e-05
  [25,] 0.0001568386 0.0001747871 5.248833e-05
  [26,] 0.0002334581 0.0001747100 7.294081e-05
  [27,] 0.0001562971 0.0001747741 5.225649e-05
  [28,] 0.0001516064 0.0001752696 5.023283e-05
  [29,] 0.0003183292 0.0001737650 1.018539e-04
  [30,] 0.0003118147 0.0001738185 9.892023e-05
  [31,] 0.0002033326 0.0001761347 7.321723e-05
  [32,] 0.0001797931 0.0001755880 5.616968e-05
  [33,] 0.0002998307 0.0001744796 9.024536e-05
  [34,] 0.0001869550 0.0001760280 6.787456e-05
  [35,] 0.0001920663 0.0001753363 6.772525e-05
  [36,] 0.0001556777 0.0001747787 5.204826e-05
  [37,] 0.0002001550 0.0001762466 7.223311e-05
  [38,] 0.0001527078 0.0001755131 5.068190e-05
  [39,] 0.0001563516 0.0001747786 5.228965e-05
  [40,] 0.0001529022 0.0001755249 5.071922e-05
  [41,] 0.0001243209 0.0001751477 3.987932e-05
  [42,] 0.0001579164 0.0001747913 5.289045e-05
  [43,] 0.0002735168 0.0001739698 8.753443e-05
  [44,] 0.0001553728 0.0001750645 5.140427e-05
  [45,] 0.0001676206 0.0001762905 6.024351e-05
  [46,] 0.0001508074 0.0001754420 4.974144e-05
  [47,] 0.0001993152 0.0001768314 5.824031e-05
  [48,] 0.0001983489 0.0001768862 5.795012e-05
  [49,] 0.0001974290 0.0001754062 5.955060e-05
  [50,] 0.0001459746 0.0001753170 4.823868e-05
  [51,] 0.0001454095 0.0001753270 4.804125e-05
  [52,] 0.0001443128 0.0001753150 4.773164e-05
  [53,] 0.0001461441 0.0001753176 4.829019e-05
  [54,] 0.0001862374 0.0001759837 6.596012e-05
  [55,] 0.0001515962 0.0001740930 4.954284e-05
  [56,] 0.0001504800 0.0001740965 4.919412e-05
  [57,] 0.0001571076 0.0001741189 5.119229e-05
  [58,] 0.0001896960 0.0001782436 5.477947e-05
  [59,] 0.0001884738 0.0001779851 5.467741e-05
  [60,] 0.0001938771 0.0001752090 5.893393e-05
  [61,] 0.0001341463 0.0001749942 4.465958e-05
  [62,] 0.0001332078 0.0001823586 4.309429e-05
  [63,] 0.0001646451 0.0001750724 5.505944e-05
  [64,] 0.0001600269 0.0001747812 5.299401e-05
  [65,] 0.0001820731 0.0001774621 5.606338e-05
  [66,] 0.0001651339 0.0001746133 5.417358e-05
  [67,] 0.0001625118 0.0001750515 5.434619e-05
  [68,] 0.0001818085 0.0001773658 5.605543e-05
  [69,] 0.0001647195 0.0001750830 5.499297e-05
  [70,] 0.0001719994 0.0001760438 6.034946e-05
  [71,] 0.0005790613 0.0001746593 1.856146e-04
  [72,] 0.0001726378 0.0001759026 6.035093e-05
  [73,] 0.0001688553 0.0001753305 5.566189e-05
  [74,] 0.0001627543 0.0001746418 5.614619e-05
  [75,] 0.0001507759 0.0001755729 4.931872e-05
  [76,] 0.0001414918 0.0001740579 4.559501e-05
  [77,] 0.0002497421 0.0001737067 8.018250e-05
  [78,] 0.0001854049 0.0001752665 6.201181e-05
  [79,] 0.0001679687 0.0001746284 5.281234e-05
  [80,] 0.0001701434 0.0001753412 5.643057e-05
  [81,] 0.0003340192 0.0001749946 1.069955e-04
  [82,] 0.0001562556 0.0001751965 5.223201e-05
  [83,] 0.0001562483 0.0001751663 5.221581e-05
  [84,] 0.0001554354 0.0001750767 5.176583e-05
  [85,] 0.0010558834 0.0001741748 3.388747e-04
  [86,] 0.0003895124 0.0001750360 1.243134e-04
  [87,] 0.0001541439 0.0001771206 4.677562e-05
  [88,] 0.0001601043 0.0001741382 5.304517e-05
  [89,] 0.0001838572 0.0001759200 6.443047e-05
  [90,] 0.0001453740 0.0001760898 4.909947e-05
  [91,] 0.0002818214 0.0001753829 8.826301e-05
  [92,] 0.0001172821 0.0001735936 3.892553e-05
  [93,] 0.0001210557 0.0001740786 4.033507e-05
  [94,] 0.0001284081 0.0001738786 4.256434e-05
  [95,] 0.0001287724 0.0001741038 4.330959e-05
  [96,] 0.0001273192 0.0001742596 4.291914e-05
  [97,] 0.0001279725 0.0001742633 4.317259e-05
  [98,] 0.0001229133 0.0001743807 4.117154e-05
  [99,] 0.0001271438 0.0001757841 4.338430e-05
 [100,] 0.0001244442 0.0001758283 4.165521e-05
 [101,] 0.0001246789 0.0001755915 4.182298e-05
 [102,] 0.0001277384 0.0001745625 4.307825e-05
 [103,] 0.0001244648 0.0001755573 4.160112e-05
 [104,] 0.0001246075 0.0001750255 4.164178e-05
 [105,] 0.0001244678 0.0001754464 4.158205e-05
 [106,] 0.0001483877 0.0001753230 4.943276e-05
 [107,] 0.0001248122 0.0001763326 4.127748e-05
 [108,] 0.0001543606 0.0001754974 5.154980e-05
 [109,] 0.0001243325 0.0001759337 4.147560e-05
 [110,] 0.0001243307 0.0001759542 4.153616e-05
 [111,] 0.0001256476 0.0001752991 4.245218e-05
 [112,] 0.0001246758 0.0001750349 4.149268e-05
 [113,] 0.0001271080 0.0001750079 4.222860e-05
 [114,] 0.0001270503 0.0001749464 4.225816e-05
 [115,] 0.0001471162 0.0001747889 4.893231e-05
 [116,] 0.0001254062 0.0001745547 4.204393e-05
 [117,] 0.0001252047 0.0001744793 4.192114e-05
 [118,] 0.0001280369 0.0001747781 4.271414e-05
 [119,] 0.0001258400 0.0001742820 4.191423e-05
 [120,] 0.0001248402 0.0001755704 4.185067e-05
 [121,] 0.0001257308 0.0001742780 4.186982e-05
 [122,] 0.0001273950 0.0001748153 4.239419e-05
 [123,] 0.0001247855 0.0001755889 4.181422e-05
 [124,] 0.0001274187 0.0001748785 4.244984e-05
 [125,] 0.0001262581 0.0001745516 4.239335e-05
 [126,] 0.0002308323 0.0001755712 8.079123e-05
 [127,] 0.0001286943 0.0001741030 4.286532e-05
 [128,] 0.0002028417 0.0001753313 6.933762e-05
 [129,] 0.0001295724 0.0001740877 4.310707e-05
 [130,] 0.0009637496 0.0001757991 2.787184e-04
 [131,] 0.0001459056 0.0001753178 4.837923e-05
 [132,] 0.0001890476 0.0001748993 6.259457e-05
 [133,] 0.0001276985 0.0001754760 4.341937e-05
 [134,] 0.0001673273 0.0001761603 5.514434e-05
 [135,] 0.0001660190 0.0001753316 5.526171e-05
 [136,] 0.0001414109 0.0001749411 4.708843e-05
 [137,] 0.0001429014 0.0001749754 4.788252e-05
 [138,] 0.0001213438 0.0001741389 4.036182e-05
 [139,] 0.0001209647 0.0001737358 4.013247e-05
 [140,] 0.0001234453 0.0001741234 4.094498e-05
 [141,] 0.0001243294 0.0001741189 4.121593e-05
 [142,] 0.0001241544 0.0001741398 4.113936e-05
 [143,] 0.0001243312 0.0001741246 4.120863e-05
 [144,] 0.0001247310 0.0001741289 4.132537e-05
 [145,] 0.0001284207 0.0001742878 4.255521e-05
 [146,] 0.0001316745 0.0001743024 4.378993e-05
 [147,] 0.0001278863 0.0001743025 4.236234e-05
 [148,] 0.0001489838 0.0001744219 4.959609e-05
 [149,] 0.0001312541 0.0001742969 4.326614e-05
 [150,] 0.0001693867 0.0001753849 5.618496e-05
 [151,] 0.0001282789 0.0001745049 4.238314e-05
 [152,] 0.0001243967 0.0001739397 4.139037e-05
 [153,] 0.0001274149 0.0001745006 4.214617e-05
 [154,] 0.0001244490 0.0001740172 4.134823e-05
 [155,] 0.0001261097 0.0001745049 4.183337e-05
 [156,] 0.0001404709 0.0001751743 4.668265e-05
 [157,] 0.0001241018 0.0001744879 4.143659e-05
 [158,] 0.0001241231 0.0001740496 4.132833e-05
 [159,] 0.0002105540 0.0001753203 7.053659e-05
 [160,] 0.0001482250 0.0001745988 4.939496e-05
 [161,] 0.0001568402 0.0001751544 5.214033e-05
 [162,] 0.0001495988 0.0001744992 5.032665e-05
 [163,] 0.0001476656 0.0001753781 4.922473e-05
 [164,] 0.0001710771 0.0001752823 5.668254e-05
 [165,] 0.0001703648 0.0001750858 5.605386e-05
 [166,] 0.0001465569 0.0001745182 4.888079e-05
 [167,] 0.0001460898 0.0001740723 4.849092e-05
 [168,] 0.0001710845 0.0001750675 5.643230e-05
 [169,] 0.0001478039 0.0001747322 4.942495e-05
 [170,] 0.0001481789 0.0001755323 4.915140e-05
 [171,] 0.0001450220 0.0001740526 4.805370e-05
 [172,] 0.0001334520 0.0001743650 4.392515e-05
 [173,] 0.0001462929 0.0001744864 4.858964e-05
 [174,] 0.0001612258 0.0001750722 5.331088e-05
 [175,] 0.0001462331 0.0001744859 4.856902e-05
 [176,] 0.0001652884 0.0001741995 5.612988e-05
 [177,] 0.0001550863 0.0001751247 5.136323e-05
 [178,] 0.0001589083 0.0001750533 5.289728e-05
 [179,] 0.0001576951 0.0001750582 5.250728e-05
 [180,] 0.0001844806 0.0001753157 6.117753e-05
 [181,] 0.0001134039 0.0001737504 3.778619e-05
 [182,] 0.0001148561 0.0001737600 3.824032e-05
 [183,] 0.0001711716 0.0001741456 5.807940e-05
 [184,] 0.0001206877 0.0001742846 4.071253e-05
 [185,] 0.0001138581 0.0001737337 3.782023e-05
 [186,] 0.0001582070 0.0001750570 5.265100e-05
 [187,] 0.0001116341 0.0001737965 3.705434e-05
 [188,] 0.0001113032 0.0001739288 3.693293e-05
 [189,] 0.0001200093 0.0001747999 4.079913e-05
 [190,] 0.0001195671 0.0001746278 3.918407e-05
 [191,] 0.0001193720 0.0001746522 3.867345e-05
 [192,] 0.0001372883 0.0001751796 4.663047e-05
 [193,] 0.0001355592 0.0001742027 4.423922e-05
 [194,] 0.0001370303 0.0001742799 4.465806e-05
 [195,] 0.0001384693 0.0001743630 4.498616e-05
 [196,] 0.0001351221 0.0001742933 4.410370e-05
 [197,] 0.0001401711 0.0001745095 4.539055e-05
 [198,] 0.0001980669 0.0001760329 6.218822e-05
 [199,] 0.0001362199 0.0001743633 4.438451e-05
 [200,] 0.0001951530 0.0001759956 6.146730e-05
 [201,] 0.0001363487 0.0001743483 4.443035e-05
 [202,] 0.0001353400 0.0001747629 4.394995e-05
 [203,] 0.0001336108 0.0001748121 4.351690e-05
 [204,] 0.0001321777 0.0001747923 4.320774e-05
 [205,] 0.0001350799 0.0001749776 4.380049e-05
 [206,] 0.0001363871 0.0001751506 4.598836e-05
 [207,] 0.0001361945 0.0001749802 4.406655e-05
 [208,] 0.0001345593 0.0001749981 4.367144e-05
 [209,] 0.0001947898 0.0001758090 6.174642e-05
 [210,] 0.0001465095 0.0001748796 4.983044e-05
 [211,] 0.0001336482 0.0001745925 4.346200e-05
 [212,] 0.0001360484 0.0001757311 4.600110e-05
 [213,] 0.0001388824 0.0001755655 4.723599e-05
 [214,] 0.0001364559 0.0001764005 4.537147e-05
 [215,] 0.0001388303 0.0001741936 4.608109e-05
 [216,] 0.0001427801 0.0001742055 4.620309e-05
 [217,] 0.0001557679 0.0001755508 5.371105e-05
 [218,] 0.0001451404 0.0001755552 4.749304e-05
 [219,] 0.0001446263 0.0001745479 4.714597e-05
 [220,] 0.0001444282 0.0001745246 4.711129e-05
 [221,] 0.0001135575 0.0001738927 3.792663e-05
 [222,] 0.0001344123 0.0001738250 4.496172e-05
 [223,] 0.0001211066 0.0001740215 3.984494e-05
 [224,] 0.0001182080 0.0001753753 3.961017e-05
 [225,] 0.0001339561 0.0001742284 4.436519e-05
 [226,] 0.0001120502 0.0001738385 3.726658e-05
 [227,] 0.0001693048 0.0001755667 5.531274e-05
 [228,] 0.0001877844 0.0001736046 6.251484e-05
 [229,] 0.0001348861 0.0001750259 4.310224e-05
 [230,] 0.0001322188 0.0001742626 4.351566e-05
 [231,] 0.0001318975 0.0001741770 4.355929e-05
 [232,] 0.0001632780 0.0001735926 5.411424e-05
 [233,] 0.0001247916 0.0001750387 4.043053e-05
 [234,] 0.0001680878 0.0001735927 5.570939e-05
 [235,] 0.0001701776 0.0001752958 5.598581e-05
 [236,] 0.0001229007 0.0001747633 4.156554e-05
 [237,] 0.0001313357 0.0001741673 4.341927e-05
 [238,] 0.0001300925 0.0001743579 4.267698e-05
 [239,] 0.0001297117 0.0001741788 4.284630e-05
 [240,] 0.0001435134 0.0001758809 4.814854e-05
 [241,] 0.0001399376 0.0001741828 4.675801e-05
 [242,] 0.0001255366 0.0001746057 4.224874e-05
 [243,] 0.0001280970 0.0001742229 4.237773e-05
 [244,] 0.0001270504 0.0001741665 4.222912e-05
 [245,] 0.0001603820 0.0001736028 5.337965e-05
 [246,] 0.0001258898 0.0001744513 4.218728e-05
 [247,] 0.0001154819 0.0001749978 3.845592e-05
 [248,] 0.0001450501 0.0001744930 4.858471e-05
 [249,] 0.0001517831 0.0001743806 5.142744e-05
 [250,] 0.0001260956 0.0001742543 4.165713e-05
 [251,] 0.0001588186 0.0001751807 5.300821e-05
 [252,] 0.0001470312 0.0001736075 4.898090e-05
 [253,] 0.0001250781 0.0001739630 4.210791e-05
 [254,] 0.0001454272 0.0001744883 4.855810e-05
 [255,] 0.0001231812 0.0001746546 4.143648e-05
 [256,] 0.0001554780 0.0001736114 5.184188e-05
 [257,] 0.0001452719 0.0001744765 4.846873e-05
 [258,] 0.0001170438 0.0001750091 3.897270e-05
 [259,] 0.0001443951 0.0001746631 4.835384e-05
 [260,] 0.0001787966 0.0001753419 5.988789e-05
 [261,] 0.0001170711 0.0001750001 3.897916e-05
 [262,] 0.0001376086 0.0001744237 4.659887e-05
 [263,] 0.0001368319 0.0001737892 4.616589e-05
 [264,] 0.0001529545 0.0001751194 5.236420e-05
 [265,] 0.0001407080 0.0001736817 4.722962e-05
 [266,] 0.0001372192 0.0001751478 4.568356e-05
 [267,] 0.0001217054 0.0001742336 4.034802e-05
 [268,] 0.0001446469 0.0001747772 4.808326e-05
 [269,] 0.0001232759 0.0001737618 4.098044e-05
 [270,] 0.0001389681 0.0001736641 4.656325e-05
 [271,] 0.0001421324 0.0001736146 4.739101e-05
 [272,] 0.0001445133 0.0001755938 4.872647e-05
 [273,] 0.0001216076 0.0001743532 4.015345e-05
 [274,] 0.0001173624 0.0001750401 3.899908e-05
 [275,] 0.0001224336 0.0001744587 4.104122e-05
 [276,] 0.0001502557 0.0001735956 4.968481e-05
 [277,] 0.0001416339 0.0001747307 4.863031e-05
 [278,] 0.0001373068 0.0001747877 4.713196e-05
 [279,] 0.0001350731 0.0001751638 4.513655e-05
 [280,] 0.0001215228 0.0001742192 4.032164e-05
 [281,] 0.0001238618 0.0001750620 4.129109e-05
 [282,] 0.0001485126 0.0001753328 4.952823e-05
 [283,] 0.0001444412 0.0001757734 4.874201e-05
 [284,] 0.0001219751 0.0001742206 4.045723e-05
 [285,] 0.0001216827 0.0001742208 4.036191e-05
 [286,] 0.0001430442 0.0001750235 4.945622e-05
 [287,] 0.0001208728 0.0001745544 4.041047e-05
 [288,] 0.0001452644 0.0001757790 4.870463e-05
 [289,] 0.0001538292 0.0001736118 5.056226e-05
 [290,] 0.0001227709 0.0001742224 4.070245e-05
 [291,] 0.0001454444 0.0001736055 4.791185e-05
 [292,] 0.0001217059 0.0001742239 4.036310e-05
 [293,] 0.0001429207 0.0001735943 4.732364e-05
 [294,] 0.0001242627 0.0001747571 4.194065e-05
 [295,] 0.0001722588 0.0001752564 6.108175e-05
 [296,] 0.0001254522 0.0001741688 4.167360e-05
 [297,] 0.0001438644 0.0001755737 4.820739e-05
 [298,] 0.0001242911 0.0001742220 4.118755e-05
 [299,] 0.0006607029 0.0001753882 2.202347e-04
 [300,] 0.0001582178 0.0001751957 5.283269e-05
 [301,] 0.0001229978 0.0001742176 4.079132e-05
 [302,] 0.0001232610 0.0001747674 4.153969e-05
 [303,] 0.0001962869 0.0001742074 6.675471e-05
 [304,] 0.0001554159 0.0001753246 5.357148e-05
 [305,] 0.0001247876 0.0001741689 4.142093e-05
 [306,] 0.0001251644 0.0001741687 4.154836e-05
 [307,] 0.0001895954 0.0001753500 6.237517e-05
 [308,] 0.0001884199 0.0001745022 6.460928e-05
 [309,] 0.0001804954 0.0001736300 5.925933e-05
 [310,] 0.0001928084 0.0001742789 6.549435e-05
 [311,] 0.0001525383 0.0001736105 5.015213e-05
 [312,] 0.0001704921 0.0001752965 5.920792e-05
 [313,] 0.0001229691 0.0001742155 4.078803e-05
 [314,] 0.0002079479 0.0001742537 7.057166e-05
 [315,] 0.0001475301 0.0001745729 5.051232e-05
 [316,] 0.0001247657 0.0001741743 4.149751e-05
 [317,] 0.0001226403 0.0001745194 4.106882e-05
 [318,] 0.0001229734 0.0001742387 4.072630e-05
 [319,] 0.0001478554 0.0001736222 4.856052e-05
 [320,] 0.0001228278 0.0001741691 4.081239e-05
 [321,] 0.0001240999 0.0001742260 4.111028e-05
 [322,] 0.0001446877 0.0001753793 4.821903e-05
 [323,] 0.0001437597 0.0001760716 4.819065e-05
 [324,] 0.0001362219 0.0001742759 4.480083e-05
 [325,] 0.0001480919 0.0001753457 4.936213e-05
 [326,] 0.0001438623 0.0001753483 4.808630e-05
 [327,] 0.0001528263 0.0001738438 4.930228e-05
 [328,] 0.0001508201 0.0001738247 4.873976e-05
 [329,] 0.0006646661 0.0001753371 2.215556e-04
 [330,] 0.0001517136 0.0001738433 4.896675e-05
 [331,] 0.0001443800 0.0001755679 4.863217e-05
 [332,] 0.0001852195 0.0001751593 6.064349e-05
 [333,] 0.0001336400 0.0001754403 4.502342e-05
 [334,] 0.0001829266 0.0001752685 6.042079e-05
 [335,] 0.0001849958 0.0001752698 6.107018e-05
 [336,] 0.0001491892 0.0001753489 4.965523e-05
 [337,] 0.0002044073 0.0001749511 6.976897e-05
 [338,] 0.0001589549 0.0001751879 5.308556e-05
 [339,] 0.0001483038 0.0001739436 4.772471e-05
 [340,] 0.0001567424 0.0001737483 5.078623e-05
 [341,] 0.0001597674 0.0001738708 5.136196e-05
 [342,] 0.0001268547 0.0001744087 4.158686e-05
 [343,] 0.0001239150 0.0001751141 4.158892e-05
 [344,] 0.0001544837 0.0001738951 4.970277e-05
 [345,] 0.0002323095 0.0001750393 8.028078e-05
 [346,] 0.0001554674 0.0001741782 4.943950e-05
 [347,] 0.0001548455 0.0001742457 4.916168e-05
 [348,] 0.0001877410 0.0001752590 6.211524e-05
 [349,] 0.0001645907 0.0001757342 5.113570e-05
 [350,] 0.0001127181 0.0001748153 3.751361e-05
 [351,] 0.0004020154 0.0001754143 1.397758e-04
 [352,] 0.0003248033 0.0001746475 1.090973e-04
 [353,] 0.0001511144 0.0001752988 5.034332e-05
 [354,] 0.0001219565 0.0001751158 4.110148e-05
 [355,] 0.0001284913 0.0001739160 4.209132e-05
 [356,] 0.0001727441 0.0001752522 5.737079e-05
 [357,] 0.0001216266 0.0001751739 4.100352e-05
 [358,] 0.0001272255 0.0001738487 4.181413e-05
 [359,] 0.0001300041 0.0001737466 4.297055e-05
 [360,] 0.0001368984 0.0001749776 4.655718e-05
 [361,] 0.0001189224 0.0001749908 3.996973e-05
 [362,] 0.0001495213 0.0001745249 5.027236e-05
 [363,] 0.0001189802 0.0001752680 4.010868e-05
 [364,] 0.0001394494 0.0001743273 4.627161e-05
 [365,] 0.0001190650 0.0001752331 4.011408e-05
 [366,] 0.0001376812 0.0001751412 4.712274e-05
 [367,] 0.0001617404 0.0001752962 5.357879e-05
 [368,] 0.0001169174 0.0001753005 3.931604e-05
 [369,] 0.0001338773 0.0001744813 4.578491e-05
 [370,] 0.0001164332 0.0001752730 3.910733e-05
 [371,] 0.0001157024 0.0001750921 3.870411e-05
 [372,] 0.0001499702 0.0001744240 5.004056e-05
 [373,] 0.0007215886 0.0001753440 2.405299e-04
 [374,] 0.0003893738 0.0001754201 1.395923e-04
 [375,] 0.0003342000 0.0001754298 1.193740e-04
 [376,] 0.0004093528 0.0001748655 1.388364e-04
 [377,] 0.0001155055 0.0001751435 3.866352e-05
 [378,] 0.0001152223 0.0001752028 3.855640e-05
 [379,] 0.0001478944 0.0001747982 4.967842e-05
 [380,] 0.0001612102 0.0001752756 5.390132e-05
 [381,] 0.0002927147 0.0001752903 1.050274e-04
 [382,] 0.0001518684 0.0001737810 5.007213e-05
 [383,] 0.0002914910 0.0001753166 1.047444e-04
 [384,] 0.0001184654 0.0001751560 3.982786e-05
 [385,] 0.0001183585 0.0001752309 3.984173e-05
 [386,] 0.0003228639 0.0001752309 1.157425e-04
 [387,] 0.0001148488 0.0001752335 3.837517e-05
 [388,] 0.0002882740 0.0001752908 1.033742e-04
 [389,] 0.0001495752 0.0001751100 5.065900e-05
 [390,] 0.0001252873 0.0001739170 4.233187e-05
 [391,] 0.0001593513 0.0001753236 5.359380e-05
 [392,] 0.0001314577 0.0001739849 4.441291e-05
 [393,] 0.0001322866 0.0001740565 4.482161e-05
 [394,] 0.0001326267 0.0001736362 4.406105e-05
 [395,] 0.0001206880 0.0001751118 4.061782e-05
 [396,] 0.0001239254 0.0001752392 4.195368e-05
 [397,] 0.0001247147 0.0001753280 4.333683e-05
 [398,] 0.0002903336 0.0001748799 1.001299e-04
 [399,] 0.0001598112 0.0001750779 5.495984e-05
 [400,] 0.0001580917 0.0001736679 5.271677e-05
 [401,] 0.0001737453 0.0001743919 6.088501e-05
 [402,] 0.0001462815 0.0001748496 4.891817e-05
 [403,] 0.0002212800 0.0001752800 7.559490e-05
 [404,] 0.0001978192 0.0001752313 6.969372e-05
 [405,] 0.0001476096 0.0001738020 4.886749e-05
 [406,] 0.0001468762 0.0001738075 4.859335e-05
 [407,] 0.0001484609 0.0001745762 5.178549e-05
 [408,] 0.0001140891 0.0001747021 3.799939e-05
 [409,] 0.0001464148 0.0001738006 4.845402e-05
 [410,] 0.0001141632 0.0001747210 3.803874e-05
 [411,] 0.0001814589 0.0001751716 6.159113e-05
 [412,] 0.0001462901 0.0001749997 4.906649e-05
 [413,] 0.0001553942 0.0001743033 5.391916e-05
 [414,] 0.0001799847 0.0001750673 6.260699e-05
 [415,] 0.0001142054 0.0001747001 3.804414e-05
 [416,] 0.0001470891 0.0001742047 5.045942e-05
 [417,] 0.0001792791 0.0001751841 6.269613e-05
 [418,] 0.0001548249 0.0001746788 5.435888e-05
 [419,] 0.0001831044 0.0001751452 6.399731e-05
 [420,] 0.0001467937 0.0001748124 4.918423e-05
 [421,] 0.0001341589 0.0001747158 4.580381e-05
 [422,] 0.0001145846 0.0001747299 3.820949e-05
 [423,] 0.0001527827 0.0001741028 5.238622e-05
 [424,] 0.0001461682 0.0001738054 4.836965e-05
 [425,] 0.0001535791 0.0001741723 5.282609e-05
 [426,] 0.0001147981 0.0001747044 3.826395e-05
 [427,] 0.0001571173 0.0001740449 5.380760e-05
 [428,] 0.0001858338 0.0001751696 6.309253e-05
 [429,] 0.0001758020 0.0001751667 5.972277e-05
 [430,] 0.0001142355 0.0001746967 3.805266e-05
 [431,] 0.0001660188 0.0001751252 5.622782e-05
 [432,] 0.0001143002 0.0001747186 3.809330e-05
 [433,] 0.0001486991 0.0001748261 5.012374e-05
 [434,] 0.0001622596 0.0001741827 5.618148e-05
 [435,] 0.0001501524 0.0001745845 5.026682e-05
 [436,] 0.0001472188 0.0001739385 4.901074e-05
 [437,] 0.0001869946 0.0001752403 6.572422e-05
 [438,] 0.0001821478 0.0001751584 6.203826e-05
 [439,] 0.0001882607 0.0001757361 6.041980e-05
 [440,] 0.0001845399 0.0001786773 7.113898e-05
 [441,] 0.0001815377 0.0001751746 6.164363e-05
 [442,] 0.0001817076 0.0001751749 6.170538e-05
 [443,] 0.0001555324 0.0001741136 5.340203e-05
 [444,] 0.0001143033 0.0001747050 3.808427e-05
 [445,] 0.0001140879 0.0001747053 3.800315e-05
 [446,] 0.0001146887 0.0001747013 3.822351e-05
 [447,] 0.0001806077 0.0001751580 6.149813e-05
 [448,] 0.0001891184 0.0001751783 6.430397e-05
 [449,] 0.0001467752 0.0001749119 4.922254e-05
 [450,] 0.0001357555 0.0001742622 4.627983e-05
 [451,] 0.0001672677 0.0001751244 5.665072e-05
 [452,] 0.0001447305 0.0001741188 4.943455e-05
 [453,] 0.0001141073 0.0001747004 3.800580e-05
 [454,] 0.0001892441 0.0001751752 6.432351e-05
 [455,] 0.0001479608 0.0001739768 5.035512e-05
 [456,] 0.0001173887 0.0001748593 3.929668e-05
 [457,] 0.0001472838 0.0001738993 4.895357e-05
 [458,] 0.0001149205 0.0001746997 3.830324e-05
 [459,] 0.0001775315 0.0001751028 6.181554e-05
 [460,] 0.0001725568 0.0001751510 5.864227e-05
 [461,] 0.0001473480 0.0001754552 4.965863e-05
 [462,] 0.0001790943 0.0001750742 6.230077e-05
 [463,] 0.0001816440 0.0001750744 6.323543e-05
 [464,] 0.0001729788 0.0001751364 5.839844e-05
 [465,] 0.0001146012 0.0001747417 3.822337e-05
 [466,] 0.0001797570 0.0001752349 6.020539e-05
 [467,] 0.0001661924 0.0001751234 5.627008e-05
 [468,] 0.0001141995 0.0001747015 3.804174e-05
 [469,] 0.0001823418 0.0001751355 6.368073e-05
 [470,] 0.0001143419 0.0001747137 3.810068e-05
 [471,] 0.0001462028 0.0001749364 4.887531e-05
 [472,] 0.0001719324 0.0001751481 5.840601e-05
 [473,] 0.0001507147 0.0001740261 5.140758e-05
 [474,] 0.0001462875 0.0001738034 4.849003e-05
 [475,] 0.0001469127 0.0001739109 4.884557e-05
 [476,] 0.0001830654 0.0001751412 6.224417e-05
 [477,] 0.0001881869 0.0001751720 6.392762e-05
 [478,] 0.0001383925 0.0001741054 4.710254e-05
 [479,] 0.0002013794 0.0001751612 7.078480e-05
 [480,] 0.0001591877 0.0001751229 5.374389e-05
 [481,] 0.0001480313 0.0001744722 5.070356e-05
 [482,] 0.0001375432 0.0001740145 4.672239e-05
 [483,] 0.0001146370 0.0001747024 3.820514e-05
 [484,] 0.0001466005 0.0001738075 4.850210e-05
 [485,] 0.0001501896 0.0001751460 5.052450e-05
 [486,] 0.0001157300 0.0001747336 3.862696e-05
 [487,] 0.0001276290 0.0001736258 4.224361e-05
 [488,] 0.0001376162 0.0001768245 4.939218e-05
 [489,] 0.0001453791 0.0001761398 4.899653e-05
 [490,] 0.0001459849 0.0001744171 4.861132e-05
 [491,] 0.0001521976 0.0001777114 5.350399e-05
 [492,] 0.0001142207 0.0001747215 3.795556e-05
 [493,] 0.0001457471 0.0001752353 4.850675e-05
 [494,] 0.0001470986 0.0001744450 4.908976e-05
 [495,] 0.0001260975 0.0001750262 4.222122e-05
 [496,] 0.0001114244 0.0001741220 3.693020e-05
 [497,] 0.0001582584 0.0001747468 5.470256e-05
 [498,] 0.0001227886 0.0001752077 4.121642e-05
 [499,] 0.0001159808 0.0001749388 3.829857e-05
 [500,] 0.0001230301 0.0001743797 4.025968e-05
 [501,] 0.0001182989 0.0001745805 3.960175e-05
 [502,] 0.0001188605 0.0001746617 3.992377e-05
 [503,] 0.0001201670 0.0001743168 3.958878e-05
 [504,] 0.0001254233 0.0001753497 4.236416e-05
 [505,] 0.0002044183 0.0001745610 7.020941e-05
 [506,] 0.0001617501 0.0001746208 5.685684e-05
 [507,] 0.0002950496 0.0001756423 1.117350e-04
 [508,] 0.0003103992 0.0001755585 1.175139e-04
 [509,] 0.0003162622 0.0001753573 1.188750e-04
 [510,] 0.0006298776 0.0001757368 1.853825e-04
 [511,] 0.0001241021 0.0001762653 4.250064e-05
 [512,] 0.0001669203 0.0001739349 5.720998e-05
 [513,] 0.0001837328 0.0001740138 5.857425e-05
 [514,] 0.0001449549 0.0001742425 4.825513e-05
 [515,] 0.0001165852 0.0001806393 3.788328e-05
 [516,] 0.0001168507 0.0001781570 4.069108e-05
 [517,] 0.0001145045 0.0001778168 3.946314e-05
 [518,] 0.0001578799 0.0001752705 5.165192e-05
 [519,] 0.0001568462 0.0001755999 5.152947e-05
 [520,] 0.0001568990 0.0001756612 5.153476e-05
 [521,] 0.0001549147 0.0001753298 5.161386e-05
 [522,] 0.0001298311 0.0001754173 4.281093e-05
 [523,] 0.0001488993 0.0001758151 4.939427e-05
 [524,] 0.0001571299 0.0001754768 5.156052e-05
 [525,] 0.0001616980 0.0001750810 5.254802e-05
 [526,] 0.0001570722 0.0001752608 5.157238e-05
 [527,] 0.0001489357 0.0001759431 5.023792e-05
 [528,] 0.0001567655 0.0001756086 5.153366e-05
 [529,] 0.0001567050 0.0001754964 5.161459e-05
 [530,] 0.0001566939 0.0001757405 5.153125e-05
 [531,] 0.0001515837 0.0001754731 5.034199e-05
 [532,] 0.0001370841 0.0001752385 4.563643e-05
 [533,] 0.0001557636 0.0001757854 5.160868e-05
 [534,] 0.0001540351 0.0001757326 5.008364e-05
 [535,] 0.0001572481 0.0001753470 5.169250e-05
 [536,] 0.0001495593 0.0001755538 5.048757e-05
 [537,] 0.0001525573 0.0001747118 5.028774e-05
 [538,] 0.0001713090 0.0001750113 5.668100e-05
 [539,] 0.0001526145 0.0001747539 5.029033e-05
 [540,] 0.0001530398 0.0001746331 5.035649e-05
 [541,] 0.0001444058 0.0001754996 4.764464e-05
 [542,] 0.0001538076 0.0001743007 5.077288e-05
 [543,] 0.0001540931 0.0001742806 5.086501e-05
 [544,] 0.0001521874 0.0001742815 5.047702e-05
 [545,] 0.0001521698 0.0001742946 5.046015e-05
 [546,] 0.0001358138 0.0001744554 4.499353e-05
 [547,] 0.0001521915 0.0001742333 5.044150e-05
 [548,] 0.0001595590 0.0001747215 5.315561e-05
 [549,] 0.0001521545 0.0001742427 5.044013e-05
 [550,] 0.0001521885 0.0001742660 5.044301e-05
 [551,] 0.0001503909 0.0001751753 5.058331e-05
 [552,] 0.0002030500 0.0001758917 7.434335e-05
 [553,] 0.0001477654 0.0001741897 4.902401e-05
 [554,] 0.0001344336 0.0001790055 4.859126e-05
 [555,] 0.0001703412 0.0001749935 5.665558e-05
 [556,] 0.0001449509 0.0001742751 4.794119e-05
 [557,] 0.0001302372 0.0001791094 4.763492e-05
 [558,] 0.0001336872 0.0001793629 4.935283e-05
 [559,] 0.0001460437 0.0001748246 5.083766e-05
 [560,] 0.0001271876 0.0001777040 4.561641e-05
 [561,] 0.0001702935 0.0001753285 5.673406e-05
 [562,] 0.0003605044 0.0001738069 1.204247e-04
 [563,] 0.0001357587 0.0001754999 4.459298e-05
 [564,] 0.0001363992 0.0001751445 4.457477e-05
 [565,] 0.0001736600 0.0001751740 5.764809e-05
 [566,] 0.0001516879 0.0001757813 5.005005e-05
 [567,] 0.0004835159 0.0001737586 1.661422e-04
 [568,] 0.0003150661 0.0001791441 1.317626e-04
 [569,] 0.0001607376 0.0001770677 5.072829e-05
 [570,] 0.0001297197 0.0001744929 4.294167e-05
 [571,] 0.0003057151 0.0001751513 1.134498e-04
 [572,] 0.0003492460 0.0001741818 1.223052e-04
 [573,] 0.0003089988 0.0001756486 1.163148e-04
 [574,] 0.0002674431 0.0001767292 1.039236e-04
 [575,] 0.0002544975 0.0001770270 9.926568e-05
 [576,] 0.0003071311 0.0001749971 1.132081e-04
 [577,] 0.0003083181 0.0001756831 1.161970e-04
 [578,] 0.0001656654 0.0001763638 5.135762e-05
 [579,] 0.0005904551 0.0001743709 2.123862e-04
 [580,] 0.0001639410 0.0001759295 5.212277e-05
 [581,] 0.0018779715 0.0001736287 5.853188e-04
 [582,] 0.0019558682 0.0001736002 6.082762e-04
 [583,] 0.0008709546 0.0001754471 3.396244e-04
 [584,] 0.0014225350 0.0001737358 4.910468e-04
 [585,] 0.0016159238 0.0001736120 5.411153e-04
 [586,] 0.0016828657 0.0001736212 5.653825e-04
 [587,] 0.0016364205 0.0001736416 5.534542e-04
 [588,] 0.0001665283 0.0001753249 5.545574e-05
 [589,] 0.0010635604 0.0001736034 3.556404e-04
 [590,] 0.0011123648 0.0001738338 3.906755e-04
 [591,] 0.0001747575 0.0001753210 5.830720e-05
 [592,] 0.0015729797 0.0001737824 5.477497e-04
 [593,] 0.0014881751 0.0001739370 5.314950e-04
 [594,] 0.0007757518 0.0001745325 2.886910e-04
 [595,] 0.0001875194 0.0001752329 6.370441e-05
 [596,] 0.0002109477 0.0001738211 6.787190e-05
 [597,] 0.0002085887 0.0001737938 6.734058e-05
 [598,] 0.0001870518 0.0001750361 6.304908e-05
 [599,] 0.0002010298 0.0001748049 6.568190e-05
 [600,] 0.0020939185 0.0001741613 6.846153e-04
 [601,] 0.0002397589 0.0001785723 9.650053e-05
 [602,] 0.0001746939 0.0001753484 5.861306e-05
 [603,] 0.0001727694 0.0001753485 5.795346e-05
 [604,] 0.0001152979 0.0001743009 3.841234e-05
 [605,] 0.0001456505 0.0001740070 4.841979e-05
 [606,] 0.0003328664 0.0001752278 1.229897e-04
 [607,] 0.0003202867 0.0001747279 1.148948e-04
 [608,] 0.0004297092 0.0001745157 1.537751e-04
 [609,] 0.0002006235 0.0001748089 6.174619e-05
 [610,] 0.0003694129 0.0001752242 1.377439e-04
 [611,] 0.0001662915 0.0001752869 5.499252e-05
 [612,] 0.0001670217 0.0001752923 5.519465e-05
 [613,] 0.0002941955 0.0001758769 1.112975e-04
 [614,] 0.0003640812 0.0001753084 1.360610e-04
 [615,] 0.0008330370 0.0001790167 3.779058e-04
 [616,] 0.0001445292 0.0001751035 4.811232e-05
 [617,] 0.0003445285 0.0001750861 1.269904e-04
 [618,] 0.0001691556 0.0001753768 5.600500e-05
 [619,] 0.0001445444 0.0001750952 4.813101e-05
 [620,] 0.0006411798 0.0001743755 2.341647e-04
 [621,] 0.0001532030 0.0001755589 5.111025e-05
 [622,] 0.0002875442 0.0001744998 9.722798e-05
 [623,] 0.0001387706 0.0001741057 4.475417e-05
 [624,] 0.0002311825 0.0001746710 7.797705e-05
 [625,] 0.0001790301 0.0001763951 6.275570e-05
 [626,] 0.0001368927 0.0001742319 4.404516e-05
 [627,] 0.0001600712 0.0001751383 5.256218e-05
 [628,] 0.0001549652 0.0001753046 5.159783e-05
 [629,] 0.0001801383 0.0001759534 6.272898e-05
 [630,] 0.0001990106 0.0001744700 6.720743e-05
 [631,] 0.0001435631 0.0001744964 4.558787e-05
 [632,] 0.0001651694 0.0001747717 5.453461e-05
 [633,] 0.0001785141 0.0001760569 6.210117e-05
 [634,] 0.0001706362 0.0001752329 5.719532e-05
 [635,] 0.0001510353 0.0001748482 4.972791e-05
 [636,] 0.0001608067 0.0001748203 5.281983e-05
 [637,] 0.0001318694 0.0001737974 4.335271e-05
 [638,] 0.0001582410 0.0001750899 5.300062e-05
 [639,] 0.0001607101 0.0001749054 5.252087e-05
 [640,] 0.0001307908 0.0001742427 4.332314e-05
 [641,] 0.0001575484 0.0001750842 5.269195e-05
 [642,] 0.0001523287 0.0001753240 5.075019e-05
 [643,] 0.0001854281 0.0001750509 6.500506e-05
 [644,] 0.0001923392 0.0001747711 6.664397e-05
 [645,] 0.0001716352 0.0001750914 5.752976e-05
 [646,] 0.0001232918 0.0001739409 4.017823e-05
 [647,] 0.0002220216 0.0001743685 6.850880e-05
 [648,] 0.0001541324 0.0001750653 5.107138e-05
 [649,] 0.0001521200 0.0001753239 5.068259e-05
 [650,] 0.0001521754 0.0001750987 5.038052e-05
 [651,] 0.0001528300 0.0001751049 5.056248e-05
 [652,] 0.0002707953 0.0001746492 8.963737e-05
 [653,] 0.0001771210 0.0001753840 6.205849e-05
 [654,] 0.0001425739 0.0001750433 4.759023e-05
 [655,] 0.0001223287 0.0001740855 3.979750e-05
 [656,] 0.0001995460 0.0001741927 6.504622e-05
 [657,] 0.0001821898 0.0001749396 5.962767e-05
 [658,] 0.0001194652 0.0001735953 3.961459e-05
 [659,] 0.0001221203 0.0001736145 4.032004e-05
 [660,] 0.0002111267 0.0001742953 6.720547e-05
 [661,] 0.0002269743 0.0001743798 7.178052e-05
 [662,] 0.0002273301 0.0001742548 7.517754e-05
 [663,] 0.0002021324 0.0001738572 6.623722e-05
 [664,] 0.0001903169 0.0001743349 6.393538e-05
 [665,] 0.0001575178 0.0001753159 5.259205e-05
 [666,] 0.0008203588 0.0001746235 8.146880e-04
 [667,] 0.0001300023 0.0001750779 4.391034e-05
 [668,] 0.0001468244 0.0001741327 5.028405e-05
 [669,] 0.0001299202 0.0001750332 4.327259e-05
 [670,] 0.0001566821 0.0001753136 5.227216e-05
 [671,] 0.0001587077 0.0001753131 5.294756e-05
 [672,] 0.0002338133 0.0001737008 7.500963e-05
 [673,] 0.0001577345 0.0001753114 5.256731e-05
 [674,] 0.0001502430 0.0001743043 4.790657e-05
 [675,] 0.0002424970 0.0001746164 8.115070e-05
 [676,] 0.0001591675 0.0001755722 4.902533e-05
 [677,] 0.0001788434 0.0001748035 5.590354e-05
 [678,] 0.0002201251 0.0001759916 8.078207e-05
 [679,] 0.0003130880 0.0001792497 5.028408e-05
 [680,] 0.0001284493 0.0001746476 4.258860e-05
 [681,] 0.0001611080 0.0001757534 4.938641e-05
 [682,] 0.0001882562 0.0001749327 5.836987e-05
 [683,] 0.0003978443 0.0001769289 5.034191e-05
 [684,] 0.0001745042 0.0001759853 5.953556e-05
 [685,] 0.0001648455 0.0001750100 5.393783e-05
 [686,] 0.0001242933 0.0001744647 4.127891e-05
 [687,] 0.0001342933 0.0001742660 4.476322e-05
 [688,] 0.0001352496 0.0001743767 4.491202e-05
 [689,] 0.0003096122 0.0001769732 8.736341e-05
 [690,] 0.0002445435 0.0001779796 4.886726e-05
 [691,] 0.0001353854 0.0001747250 4.494825e-05
 [692,] 0.0003734941 0.0001736041 1.229549e-04
 [693,] 0.0003949075 0.0001736120 1.306631e-04
 [694,] 0.0001354737 0.0001751158 4.505202e-05
 [695,] 0.0001760441 0.0001755661 5.487580e-05
 [696,] 0.0003709682 0.0001736259 1.239668e-04
 [697,] 0.0003065368 0.0001814395 5.005716e-05
 [698,] 0.0002159004 0.0001750525 6.673067e-05
 [699,] 0.0003837779 0.0001736103 1.252718e-04
 [700,] 0.0001331004 0.0001736874 4.464130e-05
 [701,] 0.0003172695 0.0001814166 5.018016e-05
 [702,] 0.0002135407 0.0001749011 6.648819e-05
 [703,] 0.0001505328 0.0001753349 5.013874e-05
 [704,] 0.0001571907 0.0001755605 5.010381e-05
 [705,] 0.0002175965 0.0001813646 4.904113e-05
 [706,] 0.0004300551 0.0001753401 1.556866e-04
 [707,] 0.0001621717 0.0001764382 5.032176e-05
 [708,] 0.0001639806 0.0001754302 5.223645e-05
 [709,] 0.0001644510 0.0001753435 5.250124e-05
 [710,] 0.0002402040 0.0001806835 4.905368e-05
 [711,] 0.0002772450 0.0001802759 4.940427e-05
 [712,] 0.0002443294 0.0001803125 4.902674e-05
 [713,] 0.0001447686 0.0001801972 4.882458e-05
 [714,] 0.0003233287 0.0001802007 4.986536e-05
 [715,] 0.0001701435 0.0001799068 4.859758e-05
 [716,] 0.0004231699 0.0001758521 1.582846e-04
 [717,] 0.0003347853 0.0001795514 4.979722e-05
 [718,] 0.0002113254 0.0001754996 6.460515e-05
 [719,] 0.0003741370 0.0001754509 1.361007e-04
 [720,] 0.0001578057 0.0001742648 5.426630e-05
 [721,] 0.0001360969 0.0001780447 4.969963e-05
 [722,] 0.0001645101 0.0001765213 5.086444e-05
 [723,] 0.0001529034 0.0001745031 5.291914e-05
 [724,] 0.0001643366 0.0001763629 5.095636e-05
 [725,] 0.0001537429 0.0001740129 5.202223e-05
 [726,] 0.0003437946 0.0001756901 1.249211e-04
 [727,] 0.0004622499 0.0001793146 5.087181e-05
 [728,] 0.0004663222 0.0001793227 5.090999e-05
 [729,] 0.0001575238 0.0001753174 5.054107e-05
 [730,] 0.0003880734 0.0001800249 5.047313e-05
 [731,] 0.0004783286 0.0001802076 5.136175e-05
 [732,] 0.0001541293 0.0001752987 5.148702e-05
 [733,] 0.0001462221 0.0001737799 4.894139e-05
 [734,] 0.0001371838 0.0001742615 4.553417e-05
 [735,] 0.0003603253 0.0001763918 1.374825e-04
 [736,] 0.0001365044 0.0001742709 4.528573e-05
 [737,] 0.0001806646 0.0001780631 6.882248e-05
 [738,] 0.0005075725 0.0001793681 5.134264e-05
 [739,] 0.0002347550 0.0001757558 7.001364e-05
 [740,] 0.0001758136 0.0001783801 6.713026e-05
 [741,] 0.0004991626 0.0001790308 5.106281e-05
 [742,] 0.0005998039 0.0001779725 5.131417e-05
 [743,] 0.0001552024 0.0001748132 5.017519e-05
 [744,] 0.0002328803 0.0001743337 7.716761e-05
 [745,] 0.0003875360 0.0001766306 1.490436e-04
 [746,] 0.0014495773 0.0020648971 1.645176e-01
 [747,] 0.0001556306 0.0001746343 5.441852e-05
 [748,] 0.0001909899 0.0001745260 6.552989e-05
 [749,] 0.0001902496 0.0001745345 6.531144e-05
 [750,] 0.0012634702 0.0013326866 8.994685e-02
 [751,] 0.0001543628 0.0001751797 5.150912e-05
 [752,] 0.0013241800 0.0022723398 1.652895e-01
 [753,] 0.0015645937 0.0024095969 2.094522e-01
 [754,] 0.0015579324 0.0013797294 1.158034e-01
 [755,] 0.0004314649 0.0001754638 1.577111e-04
 [756,] 0.0001812403 0.0001743513 5.942368e-05
 [757,] 0.0001816526 0.0001745643 5.816825e-05
 [758,] 0.0001869683 0.0001745617 6.608064e-05
 [759,] 0.0001921300 0.0001752878 6.633977e-05
 [760,] 0.0001559683 0.0001753236 5.202210e-05
 [761,] 0.0004932174 0.0007808363 1.918564e-02
 [762,] 0.0004951392 0.0008464245 2.091272e-02
 [763,] 0.0001474521 0.0006677615 5.285881e-05
 [764,] 0.0001475678 0.0001751155 4.919458e-05
 [765,] 0.0001470564 0.0001736559 4.860499e-05
 [766,] 0.0001372528 0.0001742816 4.542043e-05
 [767,] 0.0001828897 0.0001745319 5.864203e-05
 [768,] 0.0001373386 0.0001742085 4.547306e-05
 [769,] 0.0001375627 0.0001742468 4.550849e-05
 [770,] 0.0004369503 0.0005440630 1.163419e-02
 [771,] 0.0004525283 0.0006141702 1.368273e-02
 [772,] 0.0001486149 0.0008934860 5.363241e-05
 [773,] 0.0001398318 0.0001742253 4.616073e-05
 [774,] 0.0001475336 0.0007913775 5.303416e-05
 [775,] 0.0001490546 0.0001751904 4.988428e-05
 [776,] 0.0001405529 0.0002936669 9.219547e-04
 [777,] 0.0001732990 0.0001756402 6.146688e-05
 [778,] 0.0001373620 0.0001742652 4.545495e-05
 [779,] 0.0001366705 0.0001738419 4.513895e-05
 [780,] 0.0001617545 0.0001753388 5.396336e-05
 [781,] 0.0001426715 0.0001744042 4.927229e-05
 [782,] 0.0001788026 0.0001746609 5.700623e-05
 [783,] 0.0001416427 0.0001737720 4.668915e-05
 [784,] 0.0003573823 0.0007141083 1.237646e-02
 [785,] 0.0001634497 0.0001751145 5.439914e-05
 [786,] 0.0001384738 0.0006837097 4.927800e-05
 [787,] 0.0002944533 0.0001762114 1.096974e-04
 [788,] 0.0001400192 0.0001742731 4.616219e-05
 [789,] 0.0001397799 0.0001738390 4.600545e-05
 [790,] 0.0001770334 0.0001745669 5.676637e-05
 [791,] 0.0002725060 0.0001761174 1.006783e-04
 [792,] 0.0002405435 0.0001740545 2.498560e-04
 [793,] 0.0001790702 0.0001743730 5.865992e-05
 [794,] 0.0001596410 0.0001751787 5.331437e-05
 [795,] 0.0001419495 0.0001746625 4.642871e-05
 [796,] 0.0001596044 0.0001751792 5.331063e-05
 [797,] 0.0001427130 0.0001745693 4.769964e-05
 [798,] 0.0001968940 0.0001746344 6.274936e-05
 [799,] 0.0001979451 0.0001746183 6.313286e-05
 [800,] 0.0002086273 0.0001760276 4.783287e-05
 [801,] 0.0001410310 0.0001737855 4.690115e-05
 [802,] 0.0001587120 0.0001751545 5.250047e-05
 [803,] 0.0001957386 0.0006430385 5.599925e-03
 [804,] 0.0001426061 0.0012513891 5.210372e-05
 [805,] 0.0001305311 0.0001738710 4.324993e-05
 [806,] 0.0001891601 0.0001744268 6.204170e-05
 [807,] 0.0002001993 0.0001745191 6.429242e-05
 [808,] 0.0002018482 0.0001747451 6.423157e-05
 [809,] 0.0002974831 0.0001768772 1.139630e-04
 [810,] 0.0001582200 0.0001750974 5.277637e-05
 [811,] 0.0001386497 0.0001741724 4.586094e-05
 [812,] 0.0001893724 0.0006228455 5.233422e-03
 [813,] 0.0001853805 0.0004049728 3.357958e-03
 [814,] 0.0001523058 0.0001765239 5.479290e-05
 [815,] 0.0001552834 0.0001751006 5.187300e-05
 [816,] 0.0001455134 0.0007927332 5.282085e-05
 [817,] 0.0002980686 0.0001768963 1.142835e-04
 [818,] 0.0001406953 0.0001742120 4.641065e-05
 [819,] 0.0001960918 0.0001746031 6.263931e-05
 [820,] 0.0001598504 0.0001748190 5.244739e-05
 [821,] 0.0001935475 0.0001746347 6.174468e-05
 [822,] 0.0001415520 0.0001741935 4.671810e-05
 [823,] 0.0001726404 0.0004810919 3.664484e-03
 [824,] 0.0001425763 0.0001741787 4.701176e-05
 [825,] 0.0001785727 0.0001752991 5.898085e-05
 [826,] 0.0001736653 0.0005030614 3.851590e-03
 [827,] 0.0001578558 0.0001751483 5.228646e-05
 [828,] 0.0002932105 0.0001768144 1.119613e-04
 [829,] 0.0001838479 0.0006124666 4.969962e-03
 [830,] 0.0001828607 0.0001745130 5.891164e-05
 [831,] 0.0001577173 0.0001751492 5.223080e-05
 [832,] 0.0001773563 0.0001744753 5.738212e-05
 [833,] 0.0001447241 0.0010269252 5.279688e-05
 [834,] 0.0001420027 0.0001745740 4.671476e-05
 [835,] 0.0001570612 0.0001753256 5.240415e-05
 [836,] 0.0001612128 0.0001745702 5.234755e-05
 [837,] 0.0001294343 0.0001738348 4.246005e-05
 [838,] 0.0001786136 0.0001753304 5.975349e-05
 [839,] 0.0001712031 0.0001905886 6.486622e-05
 [840,] 0.0002720366 0.0001760642 1.002340e-04
 [841,] 0.0001737057 0.0001756153 6.312516e-05
 [842,] 0.0001741285 0.0001756324 6.332184e-05
 [843,] 0.0001735942 0.0001781490 6.466243e-05
 [844,] 0.0003333280 0.0001754885 1.194034e-04
 [845,] 0.0001473436 0.0001745033 4.961886e-05
 [846,] 0.0001511140 0.0001792548 5.697466e-05
 [847,] 0.0001767486 0.0001753322 5.914873e-05
 [848,] 0.0001556387 0.0001751875 5.217992e-05
 [849,] 0.0002865242 0.0001762868 1.069186e-04
 [850,] 0.0001766164 0.0001753322 5.910387e-05
 [851,] 0.0001552286 0.0001751835 5.159905e-05
 [852,] 0.0001717027 0.0001754185 5.815498e-05
 [853,] 0.0001789500 0.0001753321 5.989384e-05
 [854,] 0.0001746942 0.0001750620 6.211398e-05
 [855,] 0.0002766747 0.0001742451 8.952731e-05
 [856,] 0.0001303250 0.0001737698 4.285381e-05
 [857,] 0.0002782627 0.0001761778 1.031960e-04
 [858,] 0.0001795848 0.0001753322 6.011106e-05
 [859,] 0.0002978303 0.0001785769 1.211460e-04
 [860,] 0.0001398816 0.0001742152 4.619800e-05
 [861,] 0.0001780103 0.0001753324 5.957962e-05
 [862,] 0.0001806613 0.0001753322 6.047563e-05
 [863,] 0.0001669440 0.0001753228 5.590066e-05
 [864,] 0.0003504412 0.0001752032 1.316390e-04
 [865,] 0.0004030127 0.0001775677 1.656623e-04
 [866,] 0.0003741723 0.0001742396 1.321920e-04
 [867,] 0.0001701682 0.0001746648 5.478897e-05
 [868,] 0.0002763726 0.0001771785 1.078579e-04
 [869,] 0.0001821450 0.0001748378 6.047505e-05
 [870,] 0.0001601447 0.0001751831 5.336164e-05
 [871,] 0.0001820477 0.0001753323 6.094870e-05
 [872,] 0.0001702568 0.0001753107 5.717275e-05
 [873,] 0.0001430680 0.0001801032 4.783161e-05
 [874,] 0.0001795381 0.0001746142 5.570210e-05
 [875,] 0.0001797527 0.0001753328 6.017712e-05
 [876,] 0.0002926506 0.0001763084 1.094261e-04
 [877,] 0.0002787023 0.0001751503 8.244855e-05
 [878,] 0.0001643997 0.0001751401 5.456842e-05
 [879,] 0.0001730692 0.0001765663 6.364562e-05
 [880,] 0.0001783049 0.0001753297 5.962391e-05
 [881,] 0.0001781215 0.0001750722 5.944552e-05
 [882,] 0.0001778614 0.0001745631 5.531086e-05
 [883,] 0.0001646529 0.0001749782 5.361855e-05
 [884,] 0.0002890855 0.0001761507 1.072901e-04
 [885,] 0.0002986997 0.0001761947 1.112737e-04
 [886,] 0.0001430332 0.0001804168 4.787747e-05
 [887,] 0.0001796191 0.0001753297 6.006738e-05
 [888,] 0.0001428892 0.0001800881 4.794018e-05
 [889,] 0.0001444470 0.0001755853 4.821937e-05
 [890,] 0.0001750022 0.0001753297 5.850765e-05
 [891,] 0.0001310698 0.0001750562 4.188772e-05
 [892,] 0.0001786362 0.0001753297 5.973623e-05
 [893,] 0.0001781471 0.0001753326 5.963252e-05
 [894,] 0.0001425995 0.0001749798 4.722734e-05
 [895,] 0.0001232083 0.0001745639 4.019850e-05
 [896,] 0.0001249240 0.0001750585 4.043847e-05
 [897,] 0.0001630090 0.0001753229 5.455506e-05
 [898,] 0.0001776156 0.0001753294 5.938714e-05
 [899,] 0.0002777027 0.0001754328 9.889253e-05
 [900,] 0.0001780223 0.0001753294 5.952430e-05
 [901,] 0.0003148175 0.0001757903 1.153070e-04
 [902,] 0.0001778026 0.0001753295 5.945241e-05
 [903,] 0.0001258652 0.0001742818 4.109137e-05
 [904,] 0.0001786106 0.0001753294 5.972324e-05
 [905,] 0.0001580685 0.0001751831 5.255333e-05
 [906,] 0.0001749684 0.0001744177 5.768429e-05
 [907,] 0.0001444975 0.0001746433 1.089893e-04
 [908,] 0.0001609664 0.0001751784 5.369005e-05
 [909,] 0.0001227076 0.0001743932 4.012979e-05
 [910,] 0.0001445537 0.0001756983 4.810635e-05
 [911,] 0.0001787537 0.0001753294 5.977173e-05
 [912,] 0.0001782344 0.0001753294 5.959600e-05
 [913,] 0.0001157646 0.0001738729 3.851608e-05
 [914,] 0.0001275264 0.0001742420 4.161230e-05
 [915,] 0.0001444557 0.0001757851 4.818270e-05
 [916,] 0.0001557187 0.0001751830 5.177717e-05
 [917,] 0.0001783403 0.0001753294 5.963187e-05
 [918,] 0.0001430747 0.0001748532 4.717049e-05
 [919,] 0.0001432438 0.0001750832 4.719700e-05
 [920,] 0.0001448849 0.0001746266 8.660019e-05
 [921,] 0.0001725823 0.0001744184 5.693299e-05
 [922,] 0.0001392166 0.0001741560 4.621497e-05
 [923,] 0.0001379417 0.0001749595 4.664761e-05
 [924,] 0.0001764874 0.0001744246 5.806532e-05
 [925,] 0.0001789437 0.0001753195 5.960406e-05
 [926,] 0.0001801070 0.0001753292 6.022982e-05
 [927,] 0.0001743743 0.0001744240 5.740713e-05
 [928,] 0.0001436897 0.0001740627 4.866695e-05
 [929,] 0.0001741352 0.0001753276 5.816735e-05
 [930,] 0.0001429790 0.0001747222 4.716079e-05
 [931,] 0.0001703625 0.0001744277 5.608259e-05
 [932,] 0.0001780479 0.0001753303 5.954862e-05
 [933,] 0.0001789374 0.0001753294 5.983369e-05
 [934,] 0.0001445193 0.0001757816 4.813132e-05
 [935,] 0.0001807681 0.0001753292 6.045193e-05
 [936,] 0.0001914698 0.0001742958 6.031037e-05
 [937,] 0.0001621520 0.0001752105 5.479097e-05
 [938,] 0.0001805738 0.0001753129 6.043519e-05
 [939,] 0.0001797846 0.0001753129 6.016652e-05
 [940,] 0.0001446078 0.0001748300 4.813247e-05
 [941,] 0.0001612468 0.0001751833 5.367292e-05
 [942,] 0.0001828282 0.0001753778 5.983341e-05
 [943,] 0.0001369991 0.0001749009 4.618104e-05
 [944,] 0.0001366688 0.0001748170 4.598207e-05
 [945,] 0.0001695816 0.0001744267 5.583616e-05
 [946,] 0.0001564387 0.0001739499 5.083847e-05
 [947,] 0.0001378640 0.0001768659 4.729871e-05
 [948,] 0.0002483644 0.0001751887 8.212470e-05
 [949,] 0.0001415300 0.0001788450 5.225549e-05
 [950,] 0.0001475933 0.0001757612 4.875638e-05
 [951,] 0.0001341312 0.0001741516 4.451080e-05
 [952,] 0.0001384593 0.0001752042 4.592164e-05
 [953,] 0.0005637945 0.0001737993 1.910573e-04
 [954,] 0.0001904722 0.0001744126 6.168371e-05
 [955,] 0.0001361009 0.0001751874 4.521211e-05
 [956,] 0.0001677134 0.0001752138 5.521635e-05
 [957,] 0.0002543517 0.0001753428 8.614245e-05
 [958,] 0.0001977956 0.0001760781 6.130408e-05
 [959,] 0.0001716125 0.0001749595 5.680251e-05
 [960,] 0.0001759421 0.0001748287 5.778519e-05
 [961,] 0.0002004189 0.0001782650 7.711567e-05
 [962,] 0.0001414335 0.0001740625 4.696337e-05
 [963,] 0.0001681298 0.0001750408 5.638451e-05
 [964,] 0.0001372942 0.0001741775 4.567585e-05
 [965,] 0.0001355204 0.0001752570 4.541128e-05
 [966,] 0.0001853808 0.0001752990 6.205220e-05
 [967,] 0.0001499568 0.0001750530 5.007669e-05
 [968,] 0.0001721502 0.0001747456 5.500559e-05
 [969,] 0.0001781849 0.0001753101 5.963986e-05
 [970,] 0.0001417050 0.0001761416 4.682033e-05
 [971,] 0.0002393471 0.0001752065 8.364746e-05
 [972,] 0.0001241239 0.0001862630 4.535424e-05
 [973,] 0.0001775579 0.0001753229 5.961004e-05
 [974,] 0.0001639584 0.0001753278 5.388640e-05
 [975,] 0.0001516339 0.0002012263 4.898397e-05
 [976,] 0.0001496425 0.0001823708 4.978710e-05
 [977,] 0.0002272748 0.0001745124 7.295765e-05
 [978,] 0.0001958573 0.0001753409 5.942421e-05
 [979,] 0.0002571159 0.0003791869 1.114992e-04
 [980,] 0.0001606725 0.0001752716 5.341961e-05
 [981,] 0.0001669564 0.0001753315 5.546598e-05
 [982,] 0.0001560262 0.0001743440 5.201738e-05
 [983,] 0.0001615995 0.0001743645 5.412081e-05
 [984,] 0.0001498229 0.0001751970 5.002364e-05
 [985,] 0.0001503408 0.0001752961 5.010230e-05
 [986,] 0.0001993125 0.0001756749 7.087486e-05
 [987,] 0.0002297414 0.0001740678 7.998711e-05
 [988,] 0.0002005923 0.0001760580 7.405338e-05
 [989,] 0.0001492790 0.0001752967 4.971755e-05
 [990,] 0.0002228794 0.0001741030 7.769030e-05
 [991,] 0.0001689805 0.0001751885 5.653166e-05
 [992,] 0.0001413735 0.0001770461 4.925294e-05
 [993,] 0.0001921807 0.0001807282 7.781831e-05
 [994,] 0.0001646598 0.0001780111 6.184754e-05
 [995,] 0.0001623543 0.0001768712 5.998991e-05
 [996,] 0.0001879950 0.0001752912 6.167530e-05
 [997,] 0.0001747696 0.0001755750 6.333653e-05
 [998,] 0.0001520345 0.0001749076 5.188643e-05
 [999,] 0.0001403544 0.0001791818 4.969115e-05
[1000,] 0.0001454406 0.0001753119 4.845735e-05
[1001,] 0.0002322222 0.0001755388 8.091729e-05
[1002,] 0.0001198384 0.0001738206 4.022407e-05
[1003,] 0.0001350584 0.0001761226 4.605784e-05
[1004,] 0.0001454643 0.0001753134 4.847948e-05
[1005,] 0.0001186695 0.0001745660 4.037688e-05
[1006,] 0.0001255488 0.0001736677 4.183982e-05
[1007,] 0.0001298575 0.0001740153 4.359073e-05
[1008,] 0.0001172151 0.0001743981 3.970326e-05
[1009,] 0.0001175784 0.0001744776 3.992758e-05
[1010,] 0.0001287317 0.0001755161 4.494447e-05
[1011,] 0.0001198482 0.0001746502 4.094812e-05
[1012,] 0.0001368156 0.0001737672 4.598228e-05
[1013,] 0.0001300935 0.0001737738 4.368004e-05
[1014,] 0.0001477950 0.0001741208 5.085446e-05
[1015,] 0.0001474810 0.0001743224 5.110015e-05
[1016,] 0.0001464074 0.0001744895 5.096187e-05
[1017,] 0.0001484493 0.0001752597 4.949035e-05
[1018,] 0.0001480271 0.0001752556 4.931948e-05
[1019,] 0.0001506702 0.0001752568 5.022633e-05
[1020,] 0.0001480450 0.0001752570 4.933862e-05
[1021,] 0.0001499259 0.0001752987 5.000468e-05
[1022,] 0.0001482490 0.0001752569 4.940799e-05
[1023,] 0.0001482593 0.0001752569 4.941186e-05
[1024,] 0.0001510475 0.0001747370 5.052498e-05
[1025,] 0.0001532161 0.0001747367 5.097230e-05
[1026,] 0.0001160570 0.0001756911 3.904130e-05
[1027,] 0.0001511008 0.0001753016 5.042672e-05
[1028,] 0.0001496814 0.0001752964 4.990495e-05
[1029,] 0.0001156662 0.0001759342 3.884689e-05
[1030,] 0.0001163686 0.0001762582 3.941399e-05
[1031,] 0.0001155877 0.0001755675 3.874615e-05
[1032,] 0.0001510351 0.0001751891 4.943478e-05
[1033,] 0.0001594517 0.0001748438 5.352940e-05
[1034,] 0.0001469372 0.0001752905 4.895332e-05
[1035,] 0.0001111136 0.0001738730 3.688669e-05
[1036,] 0.0001505808 0.0001745143 5.013496e-05
[1037,] 0.0001468361 0.0001752984 4.893245e-05
[1038,] 0.0001691932 0.0001763273 6.027105e-05
[1039,] 0.0001185785 0.0001743720 4.011370e-05
[1040,] 0.0001459514 0.0001744753 4.850380e-05
[1041,] 0.0001180187 0.0001742133 3.975329e-05
[1042,] 0.0001179018 0.0001742179 3.970175e-05
[1043,] 0.0001179714 0.0001747912 4.014248e-05
[1044,] 0.0001178338 0.0001745967 3.997776e-05
[1045,] 0.0001179330 0.0001739538 3.909289e-05
[1046,] 0.0001171145 0.0001743045 3.951756e-05
[1047,] 0.0001182833 0.0001746357 4.019827e-05
[1048,] 0.0001135771 0.0001740364 3.808970e-05
[1049,] 0.0001458936 0.0001745037 4.851022e-05
[1050,] 0.0001578472 0.0001758205 5.665046e-05
[1051,] 0.0001470011 0.0001753208 4.902584e-05
[1052,] 0.0001714328 0.0001757361 6.200669e-05
[1053,] 0.0001632438 0.0001755361 5.866274e-05
[1054,] 0.0001517698 0.0001764387 5.510990e-05
[1055,] 0.0001462840 0.0001753351 4.873716e-05
[1056,] 0.0001687656 0.0001742379 5.608483e-05
[1057,] 0.0001463777 0.0001753282 4.874475e-05
[1058,] 0.0001159988 0.0001758448 3.754757e-05
[1059,] 0.0001501236 0.0001742891 4.999076e-05
[1060,] 0.0001659292 0.0001744568 5.532580e-05
[1061,] 0.0001407214 0.0001765253 5.055033e-05
[1062,] 0.0001252331 0.0001775041 4.380881e-05
[1063,] 0.0001549341 0.0001763890 5.627493e-05
[1064,] 0.0001509955 0.0001743327 5.068560e-05
[1065,] 0.0001655232 0.0001750557 5.495652e-05
[1066,] 0.0001653559 0.0001751480 5.499722e-05
[1067,] 0.0001679809 0.0001750724 5.602833e-05
[1068,] 0.0001944082 0.0001758987 7.021115e-05
[1069,] 0.0001213403 0.0001773755 4.173876e-05
[1070,] 0.0001172653 0.0001746158 3.848465e-05
[1071,] 0.0001243773 0.0001753082 4.297109e-05
[1072,] 0.0001655412 0.0001750213 5.511340e-05
[1073,] 0.0001806169 0.0013259147 7.111136e-05
[1074,] 0.0001247059 0.0001741699 4.161337e-05
[1075,] 0.0002184386 0.0012671278 9.124021e-05
[1076,] 0.0001230611 0.0001746708 3.985397e-05
[1077,] 0.0001222083 0.0001739647 4.054611e-05
[1078,] 0.0001762609 0.0001740470 5.648240e-05
[1079,] 0.0001669068 0.0001747748 5.480525e-05
[1080,] 0.0001197184 0.0001736776 3.955585e-05
[1081,] 0.0001318197 0.0001744939 4.304620e-05
[1082,] 0.0001569142 0.0001753029 5.209536e-05
[1083,] 0.0001589217 0.0001752949 5.281460e-05
[1084,] 0.0002045199 0.0001751658 7.405519e-05
[1085,] 0.0001643699 0.0001745011 5.428499e-05
[1086,] 0.0001751304 0.0001757431 6.348899e-05
[1087,] 0.0002161050 0.0001753531 7.907344e-05
[1088,] 0.0001802884 0.0001755307 6.188900e-05
[1089,] 0.0002130389 0.0001753616 7.790500e-05
[1090,] 0.0002226251 0.0001754206 8.183376e-05
[1091,] 0.0002147989 0.0001749260 7.735434e-05
[1092,] 0.0001650716 0.0001746523 5.463556e-05
[1093,] 0.0001771912 0.0001753561 6.005022e-05
[1094,] 0.0001615406 0.0001753033 5.345919e-05
[1095,] 0.0001604089 0.0001752881 5.346883e-05
[1096,] 0.0001628365 0.0001752881 5.427934e-05
[1097,] 0.0001630782 0.0001752935 5.450965e-05
[1098,] 0.0001213730 0.0001740865 3.963723e-05
[1099,] 0.0001619963 0.0001753867 5.317481e-05
[1100,] 0.0001553944 0.0001744766 5.102576e-05
[1101,] 0.0001646172 0.0001753099 5.444475e-05
[1102,] 0.0001693988 0.0001748559 5.533379e-05
[1103,] 0.0001702035 0.0001753079 5.625781e-05
[1104,] 0.0001691786 0.0001753079 5.592840e-05
[1105,] 0.0001677925 0.0001753835 5.498429e-05
[1106,] 0.0001668550 0.0001751383 5.543252e-05
[1107,] 0.0001614788 0.0001756902 5.245329e-05
[1108,] 0.0001639580 0.0001756004 5.600033e-05
[1109,] 0.0001687373 0.0001753823 5.527888e-05
[1110,] 0.0001705461 0.0001753035 5.640772e-05
[1111,] 0.0001676078 0.0001753079 5.542357e-05
[1112,] 0.0001676521 0.0001753045 5.546667e-05
[1113,] 0.0001693249 0.0001753095 5.596443e-05
[1114,] 0.0001671509 0.0001752962 5.556015e-05
[1115,] 0.0001709998 0.0001744951 5.686573e-05
[1116,] 0.0001369666 0.0001737760 4.614139e-05
[1117,] 0.0001693650 0.0001753078 5.598901e-05
[1118,] 0.0001689975 0.0001753956 5.531489e-05
[1119,] 0.0001687031 0.0001753330 5.690342e-05
[1120,] 0.0001699552 0.0001753073 5.618315e-05
[1121,] 0.0001699542 0.0001753639 5.572188e-05
[1122,] 0.0001218864 0.0001751703 4.013036e-05
[1123,] 0.0001340197 0.0001754181 4.539297e-05
[1124,] 0.0001524173 0.0001757440 5.067926e-05
[1125,] 0.0001701283 0.0001753087 5.622545e-05
[1126,] 0.0001708965 0.0001753076 5.648316e-05
[1127,] 0.0001708321 0.0001744453 5.681465e-05
[1128,] 0.0001696547 0.0001753009 5.614529e-05
[1129,] 0.0001699180 0.0001753889 5.561952e-05
[1130,] 0.0001475086 0.0001753027 4.916683e-05
[1131,] 0.0001723652 0.0001753081 5.695138e-05
[1132,] 0.0001702861 0.0001752962 5.659254e-05
[1133,] 0.0001706461 0.0001753770 5.588612e-05
[1134,] 0.0001988418 0.0001739826 6.869360e-05
[1135,] 0.0001672644 0.0001753840 5.482094e-05
[1136,] 0.0001682737 0.0001752952 5.595174e-05
[1137,] 0.0001699432 0.0001752962 5.647787e-05
[1138,] 0.0001651394 0.0001751358 5.496620e-05
[1139,] 0.0001695412 0.0001752962 5.634670e-05
[1140,] 0.0001715844 0.0001753077 5.670317e-05
[1141,] 0.0001709072 0.0001753077 5.648538e-05
[1142,] 0.0001526284 0.0001750309 4.842770e-05
[1143,] 0.0001362003 0.0001780489 4.799566e-05
[1144,] 0.0001388292 0.0001762882 4.836721e-05
[1145,] 0.0001709074 0.0001752961 5.679738e-05
[1146,] 0.0001704767 0.0001753079 5.634568e-05
[1147,] 0.0001688948 0.0001753835 5.532318e-05
[1148,] 0.0001690300 0.0001753829 5.536671e-05
[1149,] 0.0001379341 0.0001763357 4.797857e-05
[1150,] 0.0001687664 0.0001752956 5.611267e-05
[1151,] 0.0001702981 0.0001752962 5.659653e-05
[1152,] 0.0001677805 0.0001754232 5.485091e-05
[1153,] 0.0001705438 0.0001753837 5.582968e-05
[1154,] 0.0001707076 0.0001753816 5.588794e-05
[1155,] 0.0001727849 0.0001743401 5.730574e-05
[1156,] 0.0001700352 0.0001753077 5.620508e-05
[1157,] 0.0001325899 0.0001754244 4.473165e-05
[1158,] 0.0001508876 0.0001757411 5.364264e-05
[1159,] 0.0001637882 0.0001757094 5.301274e-05
[1160,] 0.0001336030 0.0001776516 4.640257e-05
[1161,] 0.0001327396 0.0001754308 4.480728e-05
[1162,] 0.0001645717 0.0001757544 5.317315e-05
[1163,] 0.0001689646 0.0001752961 5.615770e-05
[1164,] 0.0001690438 0.0001753077 5.588679e-05
[1165,] 0.0001641445 0.0001757415 5.307738e-05
[1166,] 0.0001327380 0.0001737380 4.456215e-05
[1167,] 0.0001712587 0.0001752962 5.691287e-05
[1168,] 0.0001336502 0.0001776512 4.643009e-05
[1169,] 0.0001478228 0.0001752537 4.919825e-05
[1170,] 0.0001666849 0.0001753254 5.615124e-05
[1171,] 0.0001693950 0.0001753099 5.598367e-05
[1172,] 0.0001743893 0.0001753085 5.758585e-05
[1173,] 0.0001780112 0.0001753932 5.809022e-05
[1174,] 0.0001903762 0.0001754716 6.538038e-05
[1175,] 0.0001482003 0.0001752935 4.964681e-05
[1176,] 0.0001208124 0.0001748245 4.049471e-05
[1177,] 0.0001569256 0.0001759964 5.248896e-05
[1178,] 0.0001272773 0.0001748653 4.363713e-05
[1179,] 0.0001339873 0.0001754702 4.573818e-05
[1180,] 0.0001675828 0.0001752986 5.564338e-05
[1181,] 0.0001205172 0.0001736441 4.001994e-05
[1182,] 0.0001704203 0.0001753856 5.743923e-05
[1183,] 0.0001680631 0.0001753139 5.552203e-05
[1184,] 0.0001510500 0.0001748032 5.262510e-05
[1185,] 0.0001663166 0.0001753071 5.591677e-05
[1186,] 0.0001734787 0.0001757558 6.278985e-05
[1187,] 0.0001719017 0.0001743451 5.707555e-05
[1188,] 0.0001575879 0.0001755669 5.263796e-05
[1189,] 0.0001670269 0.0001753343 5.498083e-05
[1190,] 0.0001349277 0.0001759871 4.643937e-05
[1191,] 0.0001345741 0.0001762879 4.640758e-05
[1192,] 0.0001578234 0.0001748410 5.562879e-05
[1193,] 0.0001585758 0.0001747997 5.585667e-05
[1194,] 0.0001339797 0.0001758844 4.592510e-05
[1195,] 0.0001719758 0.0001743333 5.704066e-05
[1196,] 0.0001521709 0.0001752803 5.061438e-05
[1197,] 0.0001717632 0.0001743307 5.696775e-05
[1198,] 0.0001289444 0.0001752794 4.138217e-05
[1199,] 0.0001191734 0.0001736491 3.946779e-05
[1200,] 0.0001670482 0.0001754032 5.469101e-05
[1201,] 0.0001326178 0.0001754839 4.475800e-05
[1202,] 0.0001468260 0.0001747903 5.098568e-05
[1203,] 0.0001336666 0.0001755582 4.252542e-05
[1204,] 0.0001195166 0.0001736806 3.948905e-05
[1205,] 0.0001662447 0.0001752998 5.518502e-05
[1206,] 0.0001195343 0.0001736432 3.962468e-05
[1207,] 0.0001683954 0.0001753161 5.561434e-05
[1208,] 0.0001686879 0.0001753155 5.571028e-05
[1209,] 0.0001675528 0.0001753030 5.544423e-05
[1210,] 0.0001681954 0.0001753140 5.556346e-05
[1211,] 0.0001691111 0.0001753110 5.587959e-05
[1212,] 0.0001336116 0.0001758030 4.569650e-05
[1213,] 0.0001683046 0.0001753141 5.559798e-05
[1214,] 0.0001691541 0.0001753140 5.587032e-05
[1215,] 0.0001690660 0.0001753140 5.584194e-05
[1216,] 0.0001672979 0.0001753143 5.527452e-05
[1217,] 0.0001681878 0.0001752956 5.589328e-05
[1218,] 0.0001637986 0.0001753901 5.373998e-05
[1219,] 0.0001664089 0.0001754014 5.450148e-05
[1220,] 0.0001687674 0.0001753181 5.571962e-05
[1221,] 0.0001328635 0.0001755058 4.488594e-05
[1222,] 0.0001666795 0.0001753139 5.507958e-05
[1223,] 0.0001334706 0.0001758683 4.565513e-05
[1224,] 0.0001674774 0.0001753138 5.533535e-05
[1225,] 0.0001336572 0.0001758132 4.572489e-05
[1226,] 0.0001661359 0.0001754011 5.441931e-05
[1227,] 0.0001504927 0.0001738337 5.101534e-05
[1228,] 0.0001571401 0.0001757310 5.223708e-05
[1229,] 0.0001674339 0.0001754031 5.480881e-05
[1230,] 0.0001275815 0.0001753695 4.096359e-05
[1231,] 0.0001658903 0.0001753208 5.478562e-05
[1232,] 0.0001417248 0.0001744934 4.795535e-05
[1233,] 0.0001608933 0.0001753125 5.323747e-05
[1234,] 0.0001641878 0.0001753442 5.413190e-05
[1235,] 0.0001670472 0.0001753116 5.522848e-05
[1236,] 0.0001702027 0.0001737022 5.725107e-05
[1237,] 0.0001669651 0.0001753139 5.517093e-05
[1238,] 0.0001670816 0.0001747155 5.898891e-05
[1239,] 0.0001672289 0.0001753142 5.525302e-05
[1240,] 0.0001622844 0.0001752985 5.391077e-05
[1241,] 0.0001577212 0.0001750632 5.557924e-05
[1242,] 0.0001717630 0.0001743343 5.698363e-05
[1243,] 0.0001638275 0.0001752945 5.497761e-05
[1244,] 0.0001559194 0.0001752071 5.508666e-05
[1245,] 0.0001655404 0.0001752979 5.498429e-05
[1246,] 0.0001701562 0.0001753172 5.616838e-05
[1247,] 0.0001678400 0.0001753135 5.545302e-05
[1248,] 0.0001572514 0.0001757165 5.224810e-05
[1249,] 0.0001698336 0.0001753151 5.608392e-05
[1250,] 0.0001671301 0.0001753170 5.520574e-05
[1251,] 0.0001670274 0.0001753068 5.524462e-05
[1252,] 0.0001657006 0.0001753032 5.568393e-05
[1253,] 0.0001609333 0.0001752469 5.336868e-05
[1254,] 0.0001531890 0.0001749905 4.993837e-05
[1255,] 0.0001573298 0.0001757705 5.212048e-05
[1256,] 0.0001670262 0.0001753140 5.518971e-05
[1257,] 0.0001678579 0.0001753128 5.546315e-05
[1258,] 0.0001677149 0.0001754026 5.489677e-05
[1259,] 0.0001320824 0.0001751373 4.236774e-05
[1260,] 0.0001631013 0.0001737003 5.481969e-05
[1261,] 0.0001678380 0.0001753164 5.543504e-05
[1262,] 0.0001714353 0.0001745400 5.710967e-05
[1263,] 0.0001659519 0.0001752889 5.566453e-05
[1264,] 0.0001669266 0.0001753157 5.514568e-05
[1265,] 0.0001659440 0.0001754064 5.434393e-05
[1266,] 0.0001675914 0.0001752980 5.565488e-05
[1267,] 0.0001350879 0.0001753585 4.582797e-05
[1268,] 0.0001669491 0.0001752980 5.544388e-05
[1269,] 0.0001672600 0.0001753106 5.528190e-05
[1270,] 0.0001656357 0.0001752885 5.490422e-05
[1271,] 0.0001577174 0.0001756257 5.280321e-05
[1272,] 0.0001203215 0.0001736894 4.014085e-05
[1273,] 0.0001664741 0.0001753140 5.501326e-05
[1274,] 0.0001693910 0.0001754111 5.538269e-05
[1275,] 0.0001674501 0.0001753141 5.532342e-05
[1276,] 0.0001432513 0.0001752351 4.956216e-05
[1277,] 0.0001578967 0.0001753329 5.262340e-05
[1278,] 0.0001271934 0.0001753250 4.270192e-05
[1279,] 0.0001673912 0.0001753139 5.530739e-05
[1280,] 0.0001563615 0.0001737226 5.262981e-05
[1281,] 0.0001665924 0.0001755496 5.686917e-05
[1282,] 0.0001679625 0.0001753138 5.549035e-05
[1283,] 0.0001470904 0.0001753032 4.902364e-05
[1284,] 0.0001528009 0.0001753001 5.144461e-05
[1285,] 0.0001687423 0.0001753138 5.573968e-05
[1286,] 0.0001666322 0.0001753154 5.505502e-05
[1287,] 0.0001683128 0.0001753139 5.560209e-05
[1288,] 0.0001686563 0.0001753133 5.571639e-05
[1289,] 0.0001684587 0.0001753158 5.563645e-05
[1290,] 0.0001718597 0.0001753149 5.672168e-05
[1291,] 0.0001720534 0.0001743494 5.714568e-05
[1292,] 0.0001569891 0.0001758374 5.250985e-05
[1293,] 0.0001670003 0.0001754029 5.467770e-05
[1294,] 0.0001678335 0.0001753998 5.494442e-05
[1295,] 0.0001669634 0.0001753140 5.516965e-05
[1296,] 0.0001624992 0.0001753012 5.455665e-05
[1297,] 0.0001579911 0.0001757739 5.305022e-05
[1298,] 0.0001686965 0.0001753137 5.572619e-05
[1299,] 0.0001679886 0.0001753139 5.549846e-05
[1300,] 0.0001663105 0.0001752979 5.523670e-05
[1301,] 0.0001663769 0.0001754028 5.448826e-05
[1302,] 0.0001717233 0.0001743917 5.713856e-05
[1303,] 0.0001676279 0.0001753197 5.534920e-05
[1304,] 0.0001669887 0.0001753219 5.513277e-05
[1305,] 0.0001673127 0.0001753217 5.523753e-05
[1306,] 0.0001665632 0.0001753186 5.501642e-05
[1307,] 0.0001672509 0.0001753041 5.546698e-05
[1308,] 0.0001681604 0.0001753016 5.579461e-05
[1309,] 0.0001685261 0.0001753217 5.562413e-05
[1310,] 0.0001340048 0.0001754756 4.541987e-05
[1311,] 0.0001663689 0.0001753015 5.521096e-05
[1312,] 0.0001265023 0.0001752561 4.237128e-05
[1313,] 0.0001547354 0.0001748197 5.405763e-05
[1314,] 0.0001256543 0.0001736621 4.187324e-05
[1315,] 0.0001665760 0.0001754163 5.451425e-05
[1316,] 0.0001671193 0.0001754135 5.468722e-05
[1317,] 0.0001679879 0.0001753024 5.572396e-05
[1318,] 0.0001678364 0.0001753217 5.540402e-05
[1319,] 0.0001668236 0.0001754223 5.457300e-05
[1320,] 0.0001641705 0.0001753009 5.450268e-05
[1321,] 0.0001676276 0.0001753216 5.533838e-05
[1322,] 0.0001214647 0.0001736424 4.027923e-05
[1323,] 0.0001682425 0.0001753217 5.553376e-05
[1324,] 0.0001718296 0.0001743526 5.708464e-05
[1325,] 0.0001696227 0.0001753017 5.627377e-05
[1326,] 0.0001691610 0.0001753251 5.580691e-05
[1327,] 0.0001680328 0.0001754125 5.496910e-05
[1328,] 0.0001650988 0.0001753023 5.478430e-05
[1329,] 0.0001357493 0.0001763770 4.704165e-05
[1330,] 0.0001686840 0.0001753241 5.566142e-05
[1331,] 0.0001715047 0.0001753229 5.656947e-05
[1332,] 0.0001679862 0.0001753255 5.543106e-05
[1333,] 0.0001694497 0.0001753248 5.590112e-05
[1334,] 0.0001569712 0.0001756786 5.237687e-05
[1335,] 0.0001675481 0.0001753240 5.530069e-05
[1336,] 0.0001652619 0.0001753434 5.446899e-05
[1337,] 0.0001671960 0.0001753032 5.546233e-05
[1338,] 0.0001496732 0.0001753052 5.036048e-05
[1339,] 0.0001711074 0.0001745558 5.698832e-05
[1340,] 0.0001317856 0.0001752976 4.376082e-05
[1341,] 0.0001675155 0.0001753288 5.526324e-05
[1342,] 0.0001676490 0.0001753254 5.532337e-05
[1343,] 0.0001683268 0.0001754317 5.500197e-05
[1344,] 0.0001691316 0.0001753250 5.579829e-05
[1345,] 0.0001677218 0.0001754222 5.484539e-05
[1346,] 0.0001686368 0.0001753253 5.563917e-05
[1347,] 0.0001311627 0.0001752965 4.362929e-05
[1348,] 0.0001239198 0.0001736441 4.118914e-05
[1349,] 0.0001634005 0.0001755530 5.568745e-05
[1350,] 0.0001312505 0.0001753005 4.364556e-05
[1351,] 0.0001220059 0.0001736441 4.048117e-05
[1352,] 0.0001364035 0.0001751418 4.657950e-05
[1353,] 0.0001547910 0.0001746486 5.370700e-05
[1354,] 0.0001360507 0.0001756736 4.681406e-05
[1355,] 0.0001609675 0.0001752959 5.399568e-05
[1356,] 0.0001701804 0.0001752992 5.650950e-05
[1357,] 0.0001651098 0.0001752996 5.474850e-05
[1358,] 0.0001345276 0.0001754818 4.565856e-05
[1359,] 0.0001618503 0.0001752937 5.428669e-05
[1360,] 0.0001333339 0.0001754165 4.508209e-05
[1361,] 0.0001581600 0.0001755657 5.305022e-05
[1362,] 0.0001671734 0.0001753058 5.542192e-05
[1363,] 0.0001312302 0.0001752575 4.364678e-05
[1364,] 0.0001624670 0.0001752973 5.452328e-05
[1365,] 0.0001462392 0.0001752515 4.872834e-05
[1366,] 0.0001458342 0.0001737321 4.904458e-05
[1367,] 0.0001613349 0.0001755530 5.491293e-05
[1368,] 0.0001670556 0.0001754242 5.463799e-05
[1369,] 0.0001229164 0.0001736431 4.083117e-05
[1370,] 0.0001575622 0.0001755418 5.256780e-05
[1371,] 0.0001718302 0.0001743274 5.700030e-05
[1372,] 0.0001340698 0.0001755058 4.546547e-05
[1373,] 0.0001666055 0.0001753018 5.528670e-05
[1374,] 0.0001519315 0.0001747824 5.292353e-05
[1375,] 0.0001414214 0.0001752192 4.878977e-05
[1376,] 0.0001312431 0.0001753233 4.363911e-05
[1377,] 0.0001312611 0.0001753236 4.364206e-05
[1378,] 0.0001307338 0.0001753147 4.356995e-05
[1379,] 0.0001309750 0.0001752247 4.361531e-05
[1380,] 0.0001145304 0.0001745573 3.818645e-05
[1381,] 0.0001310498 0.0001752799 4.361258e-05
[1382,] 0.0001311758 0.0001752815 4.363084e-05
[1383,] 0.0001565613 0.0001742714 5.189948e-05
[1384,] 0.0001676543 0.0001752837 5.620989e-05
[1385,] 0.0001576034 0.0001757975 5.263638e-05
[1386,] 0.0001578123 0.0001757432 5.289445e-05
[1387,] 0.0001656933 0.0001753000 5.502042e-05
[1388,] 0.0001310527 0.0001752829 4.361108e-05
[1389,] 0.0001144993 0.0001742539 3.813511e-05
[1390,] 0.0001309636 0.0001752816 4.361060e-05
[1391,] 0.0001641601 0.0001753425 5.414591e-05
[1392,] 0.0001310972 0.0001752824 4.361685e-05
[1393,] 0.0001312147 0.0001751498 4.366518e-05
[1394,] 0.0001702740 0.0001753031 5.646855e-05
[1395,] 0.0001327777 0.0001746912 4.420675e-05
[1396,] 0.0001845691 0.0001752767 6.137068e-05
[1397,] 0.0001857365 0.0001752765 6.179548e-05
[1398,] 0.0001689781 0.0001792638 4.901637e-05
[1399,] 0.0001857391 0.0001753002 6.262780e-05
[1400,] 0.0001876280 0.0001744363 5.970900e-05
[1401,] 0.0001325643 0.0001743920 4.403975e-05
[1402,] 0.0001326221 0.0001766234 4.219360e-05
[1403,] 0.0001742759 0.0001752670 5.790824e-05
[1404,] 0.0001713520 0.0001749992 5.672560e-05
[1405,] 0.0001723036 0.0001750020 5.699504e-05
[1406,] 0.0001349093 0.0001762602 4.608855e-05
[1407,] 0.0001653972 0.0001750091 5.469861e-05
[1408,] 0.0001692325 0.0001750305 5.574352e-05
[1409,] 0.0001571137 0.0001760877 4.966541e-05
[1410,] 0.0001699933 0.0001750378 5.602114e-05
[1411,] 0.0001721138 0.0001752838 5.701390e-05
[1412,] 0.0001817614 0.0001751780 6.069489e-05
[1413,] 0.0001632390 0.0001753153 5.441862e-05
[1414,] 0.0001673777 0.0001771014 5.241605e-05
[1415,] 0.0001173047 0.0001742685 3.906757e-05
[1416,] 0.0001875464 0.0001753155 6.264104e-05
[1417,] 0.0001781015 0.0001753209 5.958349e-05
[1418,] 0.0001120833 0.0001738200 3.726973e-05
[1419,] 0.0001380138 0.0001740446 4.563390e-05
[1420,] 0.0001791802 0.0001770627 5.518511e-05
[1421,] 0.0001792154 0.0001773810 5.496282e-05
[1422,] 0.0001663978 0.0001757393 5.801255e-05
[1423,] 0.0001540535 0.0001764711 4.828186e-05
[1424,] 0.0001421627 0.0001744207 4.638188e-05
[1425,] 0.0001805031 0.0001769051 5.561937e-05
[1426,] 0.0001804943 0.0001769255 5.560221e-05
[1427,] 0.0001769953 0.0001753191 5.912473e-05
[1428,] 0.0001813421 0.0001769743 5.576229e-05
[1429,] 0.0001118693 0.0001745129 3.735982e-05
[1430,] 0.0001807754 0.0001769938 5.561398e-05
[1431,] 0.0001771514 0.0001769892 5.476668e-05
[1432,] 0.0001787830 0.0001768089 5.528648e-05
[1433,] 0.0001125650 0.0001743630 3.756324e-05
[1434,] 0.0001720356 0.0001753178 5.742151e-05
[1435,] 0.0001121264 0.0001744829 3.746351e-05
[1436,] 0.0001149160 0.0001763904 3.732902e-05
[1437,] 0.0001786307 0.0001760145 5.578094e-05
[1438,] 0.0001801990 0.0001753209 6.026149e-05
[1439,] 0.0001420122 0.0001744854 4.627524e-05
[1440,] 0.0002020891 0.0001753381 6.806716e-05
[1441,] 0.0001815783 0.0001750535 6.188598e-05
[1442,] 0.0001734417 0.0001755369 5.458076e-05
[1443,] 0.0001961587 0.0001753344 6.598668e-05
[1444,] 0.0001617442 0.0001763145 5.044776e-05
[1445,] 0.0001751666 0.0001755329 5.541496e-05
[1446,] 0.0002028293 0.0001753312 6.819798e-05
[1447,] 0.0001241165 0.0001744459 4.084805e-05
[1448,] 0.0001206849 0.0001744054 3.979308e-05
[1449,] 0.0001782485 0.0001754447 5.613801e-05
[1450,] 0.0001796937 0.0001755421 5.636620e-05
[1451,] 0.0002060222 0.0001753713 6.393487e-05
[1452,] 0.0001318958 0.0001744278 4.278708e-05
[1453,] 0.0001961196 0.0001752956 6.110695e-05
[1454,] 0.0001897815 0.0001750973 6.500779e-05
[1455,] 0.0001806959 0.0001757943 5.634696e-05
[1456,] 0.0001880160 0.0001741591 6.528413e-05
[1457,] 0.0001375638 0.0001744675 4.639099e-05
[1458,] 0.0001768802 0.0001751135 6.035932e-05
[1459,] 0.0001381286 0.0001742106 4.473114e-05
[1460,] 0.0001408601 0.0001746083 4.847184e-05
[1461,] 0.0001387544 0.0001746443 4.767340e-05
[1462,] 0.0003288537 0.0001750945 9.696780e-05
[1463,] 0.0004221211 0.0001753385 1.338724e-04
[1464,] 0.0001394045 0.0001736355 4.623416e-05
[1465,] 0.0001444258 0.0001736393 4.764772e-05
[1466,] 0.0002373021 0.0001753066 7.862081e-05
[1467,] 0.0001265054 0.0001753879 4.077634e-05
[1468,] 0.0002509028 0.0001758661 7.355664e-05
[1469,] 0.0001324763 0.0001751655 4.228266e-05
[1470,] 0.0001322749 0.0001744109 4.288426e-05
[1471,] 0.0001738336 0.0001745974 5.766095e-05
[1472,] 0.0001423796 0.0001736569 4.734086e-05
[1473,] 0.0001428888 0.0001736630 4.752735e-05
[1474,] 0.0001380329 0.0001741462 4.684900e-05
[1475,] 0.0001722389 0.0001739627 5.770368e-05
[1476,] 0.0002958476 0.0001740263 1.030636e-04
[1477,] 0.0002299282 0.0001753836 7.464789e-05
[1478,] 0.0003337372 0.0001762818 9.533301e-05
[1479,] 0.0001580518 0.0001739561 5.280883e-05
[1480,] 0.0002907321 0.0001739697 9.973433e-05
[1481,] 0.0001550636 0.0001739459 5.216441e-05
[1482,] 0.0001856088 0.0001756710 6.422731e-05
[1483,] 0.0002138955 0.0001738439 7.292492e-05
[1484,] 0.0002059051 0.0001751147 7.245988e-05
[1485,] 0.0001461418 0.0001750345 4.812346e-05
[1486,] 0.0001723707 0.0001753123 5.730953e-05
[1487,] 0.0002037410 0.0001782258 5.795172e-05
[1488,] 0.0001796567 0.0001746690 5.578729e-05
[1489,] 0.0001523474 0.0001754437 4.952819e-05
[1490,] 0.0001464798 0.0001761276 4.826953e-05
[1491,] 0.0001876781 0.0001749692 5.753226e-05
[1492,] 0.0001688686 0.0001748852 5.313436e-05
[1493,] 0.0001386069 0.0001755795 4.526357e-05
[1494,] 0.0002056717 0.0001745252 6.379459e-05
[1495,] 0.0002097338 0.0001744087 6.489928e-05
[1496,] 0.0001748437 0.0001764336 5.423484e-05
[1497,] 0.0001467250 0.0001754066 4.847632e-05
[1498,] 0.0001450629 0.0001748597 4.846760e-05
[1499,] 0.0003610811 0.0001781449 9.614996e-05
[1500,] 0.0001995152 0.0001747824 6.287802e-05
[1501,] 0.0001708675 0.0001756064 5.612180e-05
[1502,] 0.0001715028 0.0001744423 5.500718e-05
[1503,] 0.0004094754 0.0001766817 1.154436e-04
[1504,] 0.0001608198 0.0001741992 5.325206e-05
[1505,] 0.0001695283 0.0001751392 5.620709e-05
[1506,] 0.0001699098 0.0001753937 5.609546e-05
[1507,] 0.0001745355 0.0001747568 5.742600e-05
[1508,] 0.0002564963 0.0001760622 7.389151e-05
[1509,] 0.0003391276 0.0001764746 9.761693e-05
[1510,] 0.0001869605 0.0001753687 6.131319e-05
[1511,] 0.0001729363 0.0001751444 5.698738e-05
[1512,] 0.0003495297 0.0001762515 1.011048e-04
[1513,] 0.0001656842 0.0001751503 5.520728e-05
[1514,] 0.0001802616 0.0001752317 5.925501e-05
[1515,] 0.0001818421 0.0001755039 5.832019e-05
[1516,] 0.0001829951 0.0001754346 5.919799e-05
[1517,] 0.0002435010 0.0001750976 7.375935e-05
[1518,] 0.0002540011 0.0001750290 7.746657e-05
[1519,] 0.0002524028 0.0001750052 7.656520e-05
[1520,] 0.0003643142 0.0001775937 1.109767e-04
[1521,] 0.0001783331 0.0001752920 5.891357e-05
[1522,] 0.0001950580 0.0001758453 6.846760e-05
[1523,] 0.0002378219 0.0001749489 7.256166e-05
[1524,] 0.0001728796 0.0001752227 5.586050e-05
[1525,] 0.0003531506 0.0001770663 9.716079e-05
[1526,] 0.0003883543 0.0001772871 1.063994e-04
[1527,] 0.0003843913 0.0001782715 1.039259e-04
[1528,] 0.0001747989 0.0001752892 5.772097e-05
[1529,] 0.0001699936 0.0001753416 5.488784e-05
[1530,] 0.0001765201 0.0001753621 5.803401e-05
[1531,] 0.0001779456 0.0001752526 5.862798e-05
[1532,] 0.0001765704 0.0001753550 5.826751e-05
[1533,] 0.0001771722 0.0001752704 5.833081e-05
[1534,] 0.0003620151 0.0001752761 1.080433e-04
[1535,] 0.0001770992 0.0001752633 5.832941e-05
[1536,] 0.0003386573 0.0001748348 1.000364e-04
[1537,] 0.0001749522 0.0001752484 5.774579e-05
[1538,] 0.0004167231 0.0001771071 1.124139e-04
[1539,] 0.0001837897 0.0001754400 5.835123e-05
[1540,] 0.0001837205 0.0001754467 5.832654e-05
[1541,] 0.0001837231 0.0001755304 5.823683e-05
[1542,] 0.0001837086 0.0001754732 5.829403e-05
[1543,] 0.0001822061 0.0001754507 5.806543e-05
[1544,] 0.0001824136 0.0001754615 5.810655e-05
[1545,] 0.0002986449 0.0001765472 8.697044e-05
[1546,] 0.0002250597 0.0001739527 7.089604e-05
[1547,] 0.0001596762 0.0001755931 5.194157e-05
[1548,] 0.0001327270 0.0001750671 4.277542e-05
[1549,] 0.0003723851 0.0001736752 1.188673e-04
[1550,] 0.0004214237 0.0001736939 1.404744e-04
[1551,] 0.0001858648 0.0001753176 5.958337e-05
[1552,] 0.0009595044 0.0001777049 3.198324e-04
[1553,] 0.0001728916 0.0001753335 5.464265e-05
[1554,] 0.0002291147 0.0001761662 6.826906e-05
[1555,] 0.0016859451 0.0001771073 5.619769e-04
[1556,] 0.0007863674 0.0001756714 2.621213e-04
[1557,] 0.0001613243 0.0001754110 5.503154e-05
[1558,] 0.0001621191 0.0001752695 5.239290e-05
[1559,] 0.0001660706 0.0001752474 5.342121e-05
[1560,] 0.0009808856 0.0001756803 3.269604e-04
[1561,] 0.0009712323 0.0001755029 3.237427e-04
[1562,] 0.0007833331 0.0001756633 2.611099e-04
[1563,] 0.0006507199 0.0001745940 2.169060e-04
[1564,] 0.0007013944 0.0001747166 2.337973e-04
[1565,] 0.0006146971 0.0001756751 2.048982e-04
[1566,] 0.0005261678 0.0001741530 1.798306e-04
[1567,] 0.0003196527 0.0001753657 9.971845e-05
[1568,] 0.0003786017 0.0001738910 1.202852e-04
[1569,] 0.0015367552 0.0001749465 5.122496e-04
[1570,] 0.0001542173 0.0001755006 5.055843e-05
[1571,] 0.0001729706 0.0001755109 5.887331e-05
[1572,] 0.0001686681 0.0001752430 5.601186e-05
[1573,] 0.0001672517 0.0001752693 5.554333e-05
[1574,] 0.0007632785 0.0001756310 2.544251e-04
[1575,] 0.0001675331 0.0001752689 5.561219e-05
[1576,] 0.0005057575 0.0001741722 1.740248e-04
[1577,] 0.0001552440 0.0001751430 5.086030e-05
[1578,] 0.0001684993 0.0001748721 5.639364e-05
[1579,] 0.0001686932 0.0001748678 5.646174e-05
[1580,] 0.0001670687 0.0001751479 5.556208e-05
[1581,] 0.0005150594 0.0001738327 1.682077e-04
[1582,] 0.0001629478 0.0001756162 5.312850e-05
[1583,] 0.0005923899 0.0001749029 1.974625e-04
[1584,] 0.0007241049 0.0001736945 2.413680e-04
[1585,] 0.0006213905 0.0001737115 2.071299e-04
[1586,] 0.0001657615 0.0001748638 5.515511e-05
[1587,] 0.0001657853 0.0001748414 5.514968e-05
[1588,] 0.0001754168 0.0001752627 5.856487e-05
[1589,] 0.0001769287 0.0001753267 5.962194e-05
[1590,] 0.0004691900 0.0001736711 1.563965e-04
[1591,] 0.0003820731 0.0001738304 1.273575e-04
[1592,] 0.0005903066 0.0001737694 1.967686e-04
[1593,] 0.0005594731 0.0001737594 1.864908e-04
[1594,] 0.0008700471 0.0001748943 2.900146e-04
[1595,] 0.0003609817 0.0001750572 1.150567e-04
[1596,] 0.0011310433 0.0001828053 4.401201e-04
[1597,] 0.0005384289 0.0001739325 1.794759e-04
[1598,] 0.0004155217 0.0001751251 1.253726e-04
[1599,] 0.0001990490 0.0001753719 5.988046e-05
[1600,] 0.0002115621 0.0001754033 6.323571e-05
[1601,] 0.0001663175 0.0001753949 5.538856e-05
[1602,] 0.0002032148 0.0001745966 6.244443e-05
[1603,] 0.0001518065 0.0001753783 4.715346e-05
[1604,] 0.0001496270 0.0001751029 5.021097e-05
[1605,] 0.0001566644 0.0001755535 5.384257e-05
[1606,] 0.0001516772 0.0001754499 5.118780e-05
[1607,] 0.0001511042 0.0001753052 5.081083e-05
[1608,] 0.0001792912 0.0001776800 5.681647e-05
[1609,] 0.0002289325 0.0001746074 7.395463e-05
[1610,] 0.0001535470 0.0001764111 5.268211e-05
[1611,] 0.0001532493 0.0001767710 5.276517e-05
[1612,] 0.0001517225 0.0001756741 5.124979e-05
[1613,] 0.0001779086 0.0001781795 5.661370e-05
[1614,] 0.0001779239 0.0001780566 5.663396e-05
[1615,] 0.0002183661 0.0001796209 8.869714e-05
[1616,] 0.0012257074 0.0001763158 4.085722e-04
[1617,] 0.0001708747 0.0001785849 5.703571e-05
[1618,] 0.0001214286 0.0001741664 4.037073e-05
[1619,] 0.0001709478 0.0001783419 5.696096e-05
[1620,] 0.0001626746 0.0001750676 5.427076e-05
[1621,] 0.0001623738 0.0001750707 5.413932e-05
[1622,] 0.0001884657 0.0001743740 6.384152e-05
[1623,] 0.0001151109 0.0001759290 3.920423e-05
[1624,] 0.0001897119 0.0001752740 6.620295e-05
[1625,] 0.0001903899 0.0001752942 6.652936e-05
[1626,] 0.0403863289 0.0001752968 1.346213e-02
[1627,] 0.0001453982 0.0001753654 4.679943e-05
[1628,] 0.0275401587 0.0001752097 9.180097e-03
[1629,] 0.0925100299 0.0001754284 3.083698e-02
[1630,] 0.0607391468 0.0001752277 2.024646e-02
[1631,] 0.0376476424 0.0001752618 1.254927e-02
[1632,] 0.0398216360 0.0001752965 1.327389e-02
[1633,] 0.0058364517 0.0001752172 1.945490e-03
[1634,] 0.0001395271 0.0001757248 4.911465e-05
[1635,] 0.0002078932 0.0001756759 7.299014e-05
[1636,] 0.0057205316 0.0001751050 1.906845e-03
[1637,] 0.0001609508 0.0001752648 5.472444e-05
[1638,] 0.0001224942 0.0001750953 4.206530e-05
[1639,] 0.0002065969 0.0001754661 7.329732e-05
[1640,] 0.0002028249 0.0001771645 7.659623e-05
[1641,] 0.0001991370 0.0001754032 7.024219e-05
[1642,] 0.0003128446 0.0001824192 1.435280e-04
[1643,] 0.0001626308 0.0001751998 5.203171e-05
[1644,] 0.0001117814 0.0001749428 3.721758e-05
[1645,] 0.0002708858 0.0001769982 1.061979e-04
[1646,] 0.0055139547 0.0001752606 1.837986e-03
[1647,] 0.0001849660 0.0001773106 6.940266e-05
[1648,] 0.0058850775 0.0001752233 1.961699e-03
[1649,] 0.0052745177 0.0001752647 1.758174e-03
[1650,] 0.0001896425 0.0001752632 6.252569e-05
[1651,] 0.0001954959 0.0001754703 6.908020e-05
[1652,] 0.0001863500 0.0001746569 6.353317e-05
[1653,] 0.0001979799 0.0001753327 6.949704e-05
[1654,] 0.0058197883 0.0001750831 1.939930e-03
[1655,] 0.0002090581 0.0001771266 7.906130e-05
[1656,] 0.0001945767 0.0001755872 7.013267e-05
[1657,] 0.0001117150 0.0001737453 3.709293e-05
[1658,] 0.0040487071 0.0001752635 1.349568e-03
[1659,] 0.0002122483 0.0001769903 8.023322e-05
[1660,] 0.0044068014 0.0001752676 1.468933e-03
[1661,] 0.0002100840 0.0001755760 7.497851e-05
[1662,] 0.0001421814 0.0001761355 5.056979e-05
[1663,] 0.0001117287 0.0001738628 3.712676e-05
[1664,] 0.0002107629 0.0001770286 7.968153e-05
[1665,] 0.0001117914 0.0001740263 3.718991e-05
[1666,] 0.0002219416 0.0001753429 7.320441e-05
[1667,] 0.0001627285 0.0001749336 5.263223e-05
[1668,] 0.0001687327 0.0001753315 5.612653e-05
[1669,] 0.0001983789 0.0001757593 7.205987e-05
[1670,] 0.0001953872 0.0001758124 7.097343e-05
[1671,] 0.0003260852 0.0001783575 1.360943e-04
[1672,] 0.0002190857 0.0001765300 8.230071e-05
[1673,] 0.0001575513 0.0001750177 5.086190e-05
[1674,] 0.0002146194 0.0001769224 8.108914e-05
[1675,] 0.0002170421 0.0001769766 8.225175e-05
[1676,] 0.0002136153 0.0001755062 7.607291e-05
[1677,] 0.0002110946 0.0001767264 7.912788e-05
[1678,] 0.0002272212 0.0001766398 8.606435e-05
[1679,] 0.0002155985 0.0001769275 8.149775e-05
[1680,] 0.0002120739 0.0001769850 8.014277e-05
[1681,] 0.0382247305 0.0001752339 1.274162e-02
[1682,] 0.0002151510 0.0001769415 8.136089e-05
[1683,] 0.0002177661 0.0001771990 8.306912e-05
[1684,] 0.0002186254 0.0001770677 8.313545e-05
[1685,] 0.0002091753 0.0001770225 7.896601e-05
[1686,] 0.0001620022 0.0001771573 5.964807e-05
[1687,] 0.0001594754 0.0001771609 5.856015e-05
[1688,] 0.0002153782 0.0001771319 8.188426e-05
[1689,] 0.0001169342 0.0001737502 3.904646e-05
[1690,] 0.0002141191 0.0001772451 8.159113e-05
[1691,] 0.0001859976 0.0001762223 6.793613e-05
[1692,] 0.0002232245 0.0001759287 8.303375e-05
[1693,] 0.0001179512 0.0001738565 3.954799e-05
[1694,] 0.0002110506 0.0001757952 7.769443e-05
[1695,] 0.0001907274 0.0001747054 6.709645e-05
[1696,] 0.0356407901 0.0001752568 1.188026e-02
[1697,] 0.0002174283 0.0001757508 8.017422e-05
[1698,] 0.0002034732 0.0001747461 7.211085e-05
[1699,] 0.0356327201 0.0001752568 1.187757e-02
[1700,] 0.0001528653 0.0001749667 4.956067e-05
[1701,] 0.0002181024 0.0001757033 8.031619e-05
[1702,] 0.0001966970 0.0001751844 6.877154e-05
[1703,] 0.0002640299 0.0001767028 1.021103e-04
[1704,] 0.0001987373 0.0001755566 7.054776e-05
[1705,] 0.0002194348 0.0001758078 8.114740e-05
[1706,] 0.0002032354 0.0001747949 7.213143e-05
[1707,] 0.0002131953 0.0001758674 7.809498e-05
[1708,] 0.0001746103 0.0001762588 6.342673e-05
[1709,] 0.0001676386 0.0001771620 6.198649e-05
[1710,] 0.0004026923 0.0001751133 1.295743e-04
[1711,] 0.0001987076 0.0001756899 7.093638e-05
[1712,] 0.0002019657 0.0001757284 7.231689e-05
[1713,] 0.0001475430 0.0001756675 5.213413e-05
[1714,] 0.0463327782 0.0001752087 1.544431e-02
[1715,] 0.0001423959 0.0001754444 4.983133e-05
[1716,] 0.0003901890 0.0001781941 1.651767e-04
[1717,] 0.0001621384 0.0001757348 5.807690e-05
[1718,] 0.0370697299 0.0001751766 1.235661e-02
[1719,] 0.0001375039 0.0001752380 4.556542e-05
[1720,] 0.0001641967 0.0001754269 5.551131e-05
[1721,] 0.0001112906 0.0001737361 3.698517e-05
[1722,] 0.0001692702 0.0001746208 5.618897e-05
[1723,] 0.0012958001 0.0001754049 4.319324e-04
[1724,] 0.0001742260 0.0001755473 6.026926e-05
[1725,] 0.0001231665 0.0001739182 4.114521e-05
[1726,] 0.0001216515 0.0001749200 4.158551e-05
[1727,] 0.0001327455 0.0001748612 4.321888e-05
[1728,] 0.0001528742 0.0001754078 5.357616e-05
[1729,] 0.0001587836 0.0001750632 5.039416e-05
[1730,] 0.0002669835 0.0001779031 1.079590e-04
[1731,] 0.0001528759 0.0001753761 5.352402e-05
[1732,] 0.0001530267 0.0001754044 5.363020e-05
[1733,] 0.0001989833 0.0001744377 6.847056e-05
[1734,] 0.0002854494 0.0001751083 9.514994e-05
[1735,] 0.0008782216 0.0001751409 2.927411e-04
[1736,] 0.0001966588 0.0001751046 6.931779e-05
[1737,] 0.0001919005 0.0001779407 7.231109e-05
[1738,] 0.0001678327 0.0001746632 5.717175e-05
[1739,] 0.0001257748 0.0001749717 4.349421e-05
[1740,] 0.0001320738 0.0001741732 4.433131e-05
[1741,] 0.0001799675 0.0001742085 6.050849e-05
[1742,] 0.0002015135 0.0001762459 7.383883e-05
[1743,] 0.0001292417 0.0001764082 4.491509e-05
[1744,] 0.0001495554 0.0001752615 4.986899e-05
[1745,] 0.0001378770 0.0001739778 4.549695e-05
[1746,] 0.0005077035 0.0001754645 1.692341e-04
[1747,] 0.0001473070 0.0001747564 4.893834e-05
[1748,] 0.0001709423 0.0001752977 5.674325e-05
[1749,] 0.0002390373 0.0001751930 7.967926e-05
[1750,] 0.0002838277 0.0001752154 9.460944e-05
[1751,] 0.0001496129 0.0001749382 4.955240e-05
[1752,] 0.0001860357 0.0001780417 7.008064e-05
[1753,] 0.0001249302 0.0001788923 3.965508e-05
[1754,] 0.0001894960 0.0001761582 6.786725e-05
[1755,] 0.0001713876 0.0001761953 6.100722e-05
[1756,] 0.0001517929 0.0001743419 5.129213e-05
[1757,] 0.0001779714 0.0001762666 6.371147e-05
[1758,] 0.0001517382 0.0001771334 4.608154e-05
[1759,] 0.0001387742 0.0001743400 4.636746e-05
[1760,] 0.0001899136 0.0001763204 6.951933e-05
[1761,] 0.0001705753 0.0001752288 5.860567e-05
[1762,] 0.0001745032 0.0001746504 5.809548e-05
[1763,] 0.0001152340 0.0001767876 3.764171e-05
[1764,] 0.0004172314 0.0001758310 1.557918e-04
[1765,] 0.0001545664 0.0001745251 5.235732e-05
[1766,] 0.0001565560 0.0001752317 5.040803e-05
[1767,] 0.0001597417 0.0001753038 5.449011e-05
[1768,] 0.0001517907 0.0001752810 5.159494e-05
[1769,] 0.0001798812 0.0001770734 6.716091e-05
[1770,] 0.0001868270 0.0001744537 6.422086e-05
[1771,] 0.0001775704 0.0001752373 6.345136e-05
[1772,] 0.0003571270 0.0001750178 1.220795e-04
[1773,] 0.0002603104 0.0001744785 9.200645e-05
[1774,] 0.0001502377 0.0001746092 4.987678e-05
[1775,] 0.0003462260 0.0001746624 1.140941e-04
[1776,] 0.0003609381 0.0001746681 1.182747e-04
[1777,] 0.0003579728 0.0001746664 1.174028e-04
[1778,] 0.0001908092 0.0001758151 6.741077e-05
[1779,] 0.0001828149 0.0001758221 6.441662e-05
[1780,] 0.0002453211 0.0001742616 8.575622e-05
[1781,] 0.0001478441 0.0001746455 4.893284e-05
[1782,] 0.0003553732 0.0001746628 1.168240e-04
[1783,] 0.0001486098 0.0001746797 4.910796e-05
[1784,] 0.0001808414 0.0001758374 6.371195e-05
[1785,] 0.0001764776 0.0001751376 6.173743e-05
[1786,] 0.0003262486 0.0001752833 1.143755e-04
[1787,] 0.0001748656 0.0001752717 6.147065e-05
[1788,] 0.0002390538 0.0001742982 8.372692e-05
[1789,] 0.0001113982 0.0001744768 3.702429e-05
[1790,] 0.0001672997 0.0001758233 5.855238e-05
[1791,] 0.0001828063 0.0001758274 6.442788e-05
[1792,] 0.0003568085 0.0001750156 1.210990e-04
[1793,] 0.0003391158 0.0001750175 1.151197e-04
[1794,] 0.0003207598 0.0001751085 1.094206e-04
[1795,] 0.0001431258 0.0001756350 4.972539e-05
[1796,] 0.0001492863 0.0001746607 4.932952e-05
[1797,] 0.0001502001 0.0001746755 4.963112e-05
[1798,] 0.0001505666 0.0001746752 4.967825e-05
[1799,] 0.0001738469 0.0001750464 6.052067e-05
[1800,] 0.0001905604 0.0001758379 6.738645e-05
[1801,] 0.0003432908 0.0001746578 1.137218e-04
[1802,] 0.0001627391 0.0001755580 5.531506e-05
[1803,] 0.0001882558 0.0001752975 6.655418e-05
[1804,] 0.0001860492 0.0001755622 6.480971e-05
[1805,] 0.0002554535 0.0001743764 9.018570e-05
[1806,] 0.0001818101 0.0001755771 6.330320e-05
[1807,] 0.0001847012 0.0001758852 6.663889e-05
[1808,] 0.0003633665 0.0001749838 1.217895e-04
[1809,] 0.0001192211 0.0001768965 3.931944e-05
[1810,] 0.0002033285 0.0001753660 7.044160e-05
[1811,] 0.0003644896 0.0001746547 1.209330e-04
[1812,] 0.0001825321 0.0001760536 6.612289e-05
[1813,] 0.0001925218 0.0001755382 6.709207e-05
[1814,] 0.0002725239 0.0001742320 9.539482e-05
[1815,] 0.0004042386 0.0001749548 1.504681e-04
[1816,] 0.0003895808 0.0001746538 1.288994e-04
[1817,] 0.0004043237 0.0001754073 1.547687e-04
[1818,] 0.0001818568 0.0001755397 6.319237e-05
[1819,] 0.0003971255 0.0001750107 1.347366e-04
[1820,] 0.0001512910 0.0001751437 5.022005e-05
[1821,] 0.0001531588 0.0001753928 5.138440e-05
[1822,] 0.0001825692 0.0001757750 6.553680e-05
[1823,] 0.0003763607 0.0001752256 1.314628e-04
[1824,] 0.0001115438 0.0001753380 3.740849e-05
[1825,] 0.0001797283 0.0001755232 6.235604e-05
[1826,] 0.0001498281 0.0001748885 4.944060e-05
[1827,] 0.0001526677 0.0001751598 5.060315e-05
[1828,] 0.0003888085 0.0001752747 1.476358e-04
[1829,] 0.0003301771 0.0001770502 1.321194e-04
[1830,] 0.0001504128 0.0001749016 4.957324e-05
[1831,] 0.0002695855 0.0001745446 9.626619e-05
[1832,] 0.0001507435 0.0001748909 4.966367e-05
[1833,] 0.0002608425 0.0001744415 9.243510e-05
[1834,] 0.0001801077 0.0001755526 6.259484e-05
[1835,] 0.0001750974 0.0001760605 6.317759e-05
[1836,] 0.0002650930 0.0001745384 9.456029e-05
[1837,] 0.0001992789 0.0001761912 7.443111e-05
[1838,] 0.0002051681 0.0001741936 6.989572e-05
[1839,] 0.0002582327 0.0001740704 8.973289e-05
[1840,] 0.0002026396 0.0001741083 6.732481e-05
[1841,] 0.0002213330 0.0001741120 7.369380e-05
[1842,] 0.0003808271 0.0001750198 1.288233e-04
[1843,] 0.0002513581 0.0001740545 8.716402e-05
[1844,] 0.0003824438 0.0001753238 1.261814e-04
[1845,] 0.0001677294 0.0001758186 6.021817e-05
[1846,] 0.0001806252 0.0001753216 6.203075e-05
[1847,] 0.0002673305 0.0001740931 9.314864e-05
[1848,] 0.0001833410 0.0001753226 6.300378e-05
[1849,] 0.0001844882 0.0001753077 6.334413e-05
[1850,] 0.0002580502 0.0001739559 8.870627e-05
[1851,] 0.0001839046 0.0001756224 6.419265e-05
[1852,] 0.0003921090 0.0001750507 1.338901e-04
[1853,] 0.0001527406 0.0001747236 5.075077e-05
[1854,] 0.0003332669 0.0001744792 1.209833e-04
[1855,] 0.0001504140 0.0001750458 5.036920e-05
[1856,] 0.0003626374 0.0001750920 1.233941e-04
[1857,] 0.0001684649 0.0001756433 5.853526e-05
[1858,] 0.0003645883 0.0001750552 1.246069e-04
[1859,] 0.0001530492 0.0001747738 5.115997e-05
[1860,] 0.0001562489 0.0001757586 5.557465e-05
[1861,] 0.0001685927 0.0001756326 5.855519e-05
[1862,] 0.0001710772 0.0001756310 5.947201e-05
[1863,] 0.0002011028 0.0001743287 6.672547e-05
[1864,] 0.0002045716 0.0001743054 6.754244e-05
[1865,] 0.0003779563 0.0001750226 1.279766e-04
[1866,] 0.0001776181 0.0001755996 6.179695e-05
[1867,] 0.0003955604 0.0001750567 1.350568e-04
[1868,] 0.0001725065 0.0001756057 5.992944e-05
[1869,] 0.0002064892 0.0001743184 6.778189e-05
[1870,] 0.0001518786 0.0001757849 5.388089e-05
[1871,] 0.0001750045 0.0001755875 6.106924e-05
[1872,] 0.0002062103 0.0001743072 6.794013e-05
[1873,] 0.0001737425 0.0001755906 6.034240e-05
[1874,] 0.0001492083 0.0001760116 5.368893e-05
[1875,] 0.0004364273 0.0001750052 1.395770e-04
[1876,] 0.0001482394 0.0001755324 5.209327e-05
[1877,] 0.0001127463 0.0001740802 3.751848e-05
[1878,] 0.0005324356 0.0001751660 1.810070e-04
[1879,] 0.0001353755 0.0001741062 4.593784e-05
[1880,] 0.0001251909 0.0001750166 4.263043e-05
[1881,] 0.0002073663 0.0001740571 7.116254e-05
[1882,] 0.0001997987 0.0001753876 6.900230e-05
[1883,] 0.0001245644 0.0001742446 4.224344e-05
[1884,] 0.0001336636 0.0001753012 4.617944e-05
[1885,] 0.0001336920 0.0001755426 4.650216e-05
[1886,] 0.0001352415 0.0001758971 4.743085e-05
[1887,] 0.0001182435 0.0001737288 3.926751e-05
[1888,] 0.0001630400 0.0001752576 5.545634e-05
[1889,] 0.0001605334 0.0001745069 5.383492e-05
[1890,] 0.0001658675 0.0001752627 5.647260e-05
[1891,] 0.0001552262 0.0001752750 5.153756e-05
[1892,] 0.0001642591 0.0001752510 5.585326e-05
[1893,] 0.0001228497 0.0001739065 4.030840e-05
[1894,] 0.0001194428 0.0001740424 3.924656e-05
[1895,] 0.0001735621 0.0001750381 5.908657e-05
[1896,] 0.0002532517 0.0001741598 8.306256e-05
[1897,] 0.0002553301 0.0001741685 8.336160e-05
[1898,] 0.0001768547 0.0001752558 6.030742e-05
[1899,] 0.0001606166 0.0001746262 5.470174e-05
[1900,] 0.0001726014 0.0001752585 5.882394e-05
[1901,] 0.0001706641 0.0001753154 5.713599e-05
[1902,] 0.0002866571 0.0001744144 9.244600e-05
[1903,] 0.0001711353 0.0001750035 5.734267e-05
[1904,] 0.0001732078 0.0001752697 5.909183e-05
[1905,] 0.0001179233 0.0001738131 3.893295e-05
[1906,] 0.0001628789 0.0001750080 5.461037e-05
[1907,] 0.0002590912 0.0001743695 8.271392e-05
[1908,] 0.0001186069 0.0001743932 3.972767e-05
[1909,] 0.0001646130 0.0001752737 5.607632e-05
[1910,] 0.0001696975 0.0001752639 5.782893e-05
[1911,] 0.0001670069 0.0001752737 5.692226e-05
[1912,] 0.0001182481 0.0001744584 3.957735e-05
[1913,] 0.0001493940 0.0001745889 5.060931e-05
[1914,] 0.0001640211 0.0001752529 5.578652e-05
[1915,] 0.0001467001 0.0001746074 4.970604e-05
[1916,] 0.0002240631 0.0001740906 7.461350e-05
[1917,] 0.0002260654 0.0001740904 7.527152e-05
[1918,] 0.0001493488 0.0001745793 5.056449e-05
[1919,] 0.0001638125 0.0001752662 5.576148e-05
[1920,] 0.0001612442 0.0001752639 5.484603e-05
[1921,] 0.0001192106 0.0001743543 3.955403e-05
[1922,] 0.0001629887 0.0001754813 5.722097e-05
[1923,] 0.0001661818 0.0001752615 5.657757e-05
[1924,] 0.0001669689 0.0001752493 5.679954e-05
[1925,] 0.0001610698 0.0001752557 5.474998e-05
[1926,] 0.0001678718 0.0001746914 5.712814e-05
[1927,] 0.0001208873 0.0001744202 3.997584e-05
[1928,] 0.0001669143 0.0001754805 5.908412e-05
[1929,] 0.0001434691 0.0001743912 4.942394e-05
[1930,] 0.0001760228 0.0001753174 6.227605e-05
[1931,] 0.0001689627 0.0001752777 5.763909e-05
[1932,] 0.0001614527 0.0001742612 5.373080e-05
[1933,] 0.0001372265 0.0001741290 4.594616e-05
[1934,] 0.0001332365 0.0001741188 4.453322e-05
[1935,] 0.0001365326 0.0001741290 4.571265e-05
[1936,] 0.0001143850 0.0001757661 3.748796e-05
[1937,] 0.0001623083 0.0001743823 5.401748e-05
[1938,] 0.0002470294 0.0001746190 7.511233e-05
[1939,] 0.0001359770 0.0001743618 4.627928e-05
[1940,] 0.0001385542 0.0001741882 4.728984e-05
[1941,] 0.0001443891 0.0001741427 4.935102e-05
[1942,] 0.0001428264 0.0001741265 4.875292e-05
[1943,] 0.0001451687 0.0001739698 4.927538e-05
[1944,] 0.0001655935 0.0001752027 5.618853e-05
[1945,] 0.0001585490 0.0001744106 5.310879e-05
[1946,] 0.0001374436 0.0001737400 4.522934e-05
[1947,] 0.0002075924 0.0001754597 7.238628e-05
[1948,] 0.0002013616 0.0001754486 7.007232e-05
[1949,] 0.0001807048 0.0001739206 5.992612e-05
[1950,] 0.0002095419 0.0001754834 7.320924e-05
[1951,] 0.0001130014 0.0001749659 3.765627e-05
[1952,] 0.0002103430 0.0001754660 7.341875e-05
[1953,] 0.0001136754 0.0001742520 3.802462e-05
[1954,] 0.0001672571 0.0001743795 5.548783e-05
[1955,] 0.0001998938 0.0001754440 6.952238e-05
[1956,] 0.0001268256 0.0001748417 4.205004e-05
[1957,] 0.0001267954 0.0001748941 4.204783e-05
[1958,] 0.0001135349 0.0001758840 3.827068e-05
[1959,] 0.0001139007 0.0001760077 3.852743e-05
[1960,] 0.0001574150 0.0001747314 5.235837e-05
[1961,] 0.0001444050 0.0001753595 5.121133e-05
[1962,] 0.0001636070 0.0001745001 5.443104e-05
[1963,] 0.0001645216 0.0001738014 5.298261e-05
[1964,] 0.0001138100 0.0001755553 3.839217e-05
[1965,] 0.0001542710 0.0001745333 5.120661e-05
[1966,] 0.0001683852 0.0001743356 5.797694e-05
[1967,] 0.0001278483 0.0001743910 4.226651e-05
[1968,] 0.0001131856 0.0001746394 3.778606e-05
[1969,] 0.0002079980 0.0001742195 7.097104e-05
[1970,] 0.0001151945 0.0001755602 3.912538e-05
[1971,] 0.0001177607 0.0001755564 4.031983e-05
[1972,] 0.0001946399 0.0001751030 6.561886e-05
[1973,] 0.0001625657 0.0001743114 5.299377e-05
[1974,] 0.0001589511 0.0001753548 5.206897e-05
[1975,] 0.0001154877 0.0001741840 3.880655e-05
[1976,] 0.0001695072 0.0001750275 5.404705e-05
[1977,] 0.0001353764 0.0001747198 4.458606e-05
[1978,] 0.0001272094 0.0001763387 4.236246e-05
[1979,] 0.0001184334 0.0001763379 4.078684e-05
[1980,] 0.0001282721 0.0001743858 4.225549e-05
[1981,] 0.0002338348 0.0001756709 8.305340e-05
[1982,] 0.0001267097 0.0001758120 4.196687e-05
[1983,] 0.0002360285 0.0001755743 8.357542e-05
[1984,] 0.0001174333 0.0001747921 3.936262e-05
[1985,] 0.0001713651 0.0001740959 5.612175e-05
[1986,] 0.0002167185 0.0001752481 7.422775e-05
[1987,] 0.0001672827 0.0001773165 5.491211e-05
[1988,] 0.0001441775 0.0001751201 4.784225e-05
[1989,] 0.0001765572 0.0001743987 5.786202e-05
[1990,] 0.0001975560 0.0001754178 6.441481e-05
[1991,] 0.0001544889 0.0001753461 5.135634e-05
[1992,] 0.0001684409 0.0001753552 5.568953e-05
[1993,] 0.0002377793 0.0001755159 7.055224e-05
[1994,] 0.0001741213 0.0001746051 5.840314e-05
[1995,] 0.0009833609 0.0001793388 6.692565e-04
[1996,] 0.0002349618 0.0001740442 7.567821e-05
[1997,] 0.0001620925 0.0001744977 5.566721e-05
[1998,] 0.0001679627 0.0001753223 5.516149e-05
[1999,] 0.0001637924 0.0001753232 5.444072e-05
[2000,] 0.0001628215 0.0001746187 5.087307e-05
[2001,] 0.0001509022 0.0001738143 5.105693e-05
[2002,] 0.0002271218 0.0001739247 7.743620e-05
[2003,] 0.0001502117 0.0001769082 4.830156e-05
[2004,] 0.0001863267 0.0001749160 6.571165e-05
[2005,] 0.0001715398 0.0001739975 5.643255e-05
[2006,] 0.0002382348 0.0001742165 7.457199e-05
[2007,] 0.0001520946 0.0001747722 5.230215e-05
[2008,] 0.0001768440 0.0001753201 5.881502e-05
[2009,] 0.0001661019 0.0001737367 5.406460e-05
[2010,] 0.0001559695 0.0001738179 5.237256e-05
[2011,] 0.0001501996 0.0001738177 5.049305e-05
[2012,] 0.0001538799 0.0001748354 5.332523e-05
[2013,] 0.0001762553 0.0001748533 5.919933e-05
[2014,] 0.0001366036 0.0001742949 4.401988e-05
[2015,] 0.0001463115 0.0001740762 4.899673e-05
[2016,] 0.0001543503 0.0001760338 4.726671e-05
[2017,] 0.0001528964 0.0001751104 5.106966e-05
[2018,] 0.0001522712 0.0001753344 5.041145e-05
[2019,] 0.0001172652 0.0001746960 3.939165e-05
[2020,] 0.0002023879 0.0001753144 6.715737e-05
[2021,] 0.0002296048 0.0001738636 7.418897e-05
[2022,] 0.0001461916 0.0001757201 4.534896e-05
[2023,] 0.0001500498 0.0001744303 5.100499e-05
[2024,] 0.0001744977 0.0001754096 5.877158e-05
[2025,] 0.0001174399 0.0001751354 3.846912e-05
[2026,] 0.0001764028 0.0001769501 6.323607e-05
[2027,] 0.0001729566 0.0001778628 6.233473e-05
[2028,] 0.0001845669 0.0001752444 6.441218e-05
[2029,] 0.0001836982 0.0001753646 6.428350e-05
[2030,] 0.0002909472 0.0001741828 9.390757e-05
[2031,] 0.0001446835 0.0001750246 4.997091e-05
[2032,] 0.0001434710 0.0001748894 4.933497e-05
[2033,] 0.0001418540 0.0001755440 4.968611e-05
[2034,] 0.0001856519 0.0001753208 6.141296e-05
[2035,] 0.0001640061 0.0001753873 5.418733e-05
[2036,] 0.0002366977 0.0001739260 8.154308e-05
[2037,] 0.0001523718 0.0001743024 5.030534e-05
[2038,] 0.0003137124 0.0001737729 1.050890e-04
[2039,] 0.0001875006 0.0001750065 6.300344e-05
[2040,] 0.0001931353 0.0001745068 6.580950e-05
[2041,] 0.0001786347 0.0001753116 5.945162e-05
[2042,] 0.0001518142 0.0001744068 4.994947e-05
[2043,] 0.0001756409 0.0001753116 5.846089e-05
[2044,] 0.0001763803 0.0001753116 5.870609e-05
[2045,] 0.0002235080 0.0001744024 7.919426e-05
[2046,] 0.0001848172 0.0001746343 6.403853e-05
[2047,] 0.0001352008 0.0001752532 4.504615e-05
[2048,] 0.0001715504 0.0001752518 5.640266e-05
[2049,] 0.0001715134 0.0001752331 5.643358e-05
[2050,] 0.0002673113 0.0001739571 9.206329e-05
[2051,] 0.0001746725 0.0001752606 5.981036e-05
[2052,] 0.0001709886 0.0001752566 5.843095e-05
[2053,] 0.0001896342 0.0001747421 6.577970e-05
[2054,] 0.0001795284 0.0001752717 6.148043e-05
[2055,] 0.0001647454 0.0001753113 5.492512e-05
[2056,] 0.0001591923 0.0001765084 5.692607e-05
[2057,] 0.0001802835 0.0001753383 6.192990e-05
[2058,] 0.0001638434 0.0001750330 5.500266e-05
[2059,] 0.0001164266 0.0001756686 3.996194e-05
[2060,] 0.0001110411 0.0001745682 3.700915e-05
[2061,] 0.0001675516 0.0001749620 5.874613e-05
[2062,] 0.0001652664 0.0001753111 5.503456e-05
[2063,] 0.0001519383 0.0001753096 5.064603e-05
[2064,] 0.0001727140 0.0001748922 6.051548e-05
[2065,] 0.0001755115 0.0001752359 6.206741e-05
[2066,] 0.0001643790 0.0001750199 5.489565e-05
[2067,] 0.0001778129 0.0001748599 6.232784e-05
[2068,] 0.0001151125 0.0001745245 3.891854e-05
[2069,] 0.0001158314 0.0001748802 3.935176e-05
[2070,] 0.0001121830 0.0001749292 3.725993e-05
[2071,] 0.0001647318 0.0001750162 5.496641e-05
[2072,] 0.0001283896 0.0001744562 4.324924e-05
[2073,] 0.0002632559 0.0001749515 8.619480e-05
[2074,] 0.0001645722 0.0001750253 5.501436e-05
[2075,] 0.0001733030 0.0001752502 6.126285e-05
[2076,] 0.0001656516 0.0001750190 5.530605e-05
[2077,] 0.0001111905 0.0001746357 3.699166e-05
[2078,] 0.0001112050 0.0001747130 3.695359e-05
[2079,] 0.0001113031 0.0001738974 3.690710e-05
[2080,] 0.0002592641 0.0001749529 8.486060e-05
[2081,] 0.0001121675 0.0001750124 3.726523e-05
[2082,] 0.0001167229 0.0001749526 3.806058e-05
[2083,] 0.0001117289 0.0001751191 3.750014e-05
[2084,] 0.0001121940 0.0001748803 3.724230e-05
[2085,] 0.0001121480 0.0001753377 3.727029e-05
[2086,] 0.0001607897 0.0001766033 5.169463e-05
[2087,] 0.0001830081 0.0001749544 6.201622e-05
[2088,] 0.0001210587 0.0001742981 3.939544e-05
[2089,] 0.0001206231 0.0001743076 3.926754e-05
[2090,] 0.0001666180 0.0001750019 5.529249e-05
[2091,] 0.0001734017 0.0001748322 5.796677e-05
[2092,] 0.0001111916 0.0001749604 3.696833e-05
[2093,] 0.0001462969 0.0001764194 5.218114e-05
[2094,] 0.0001111751 0.0001756367 3.713438e-05
[2095,] 0.0001708194 0.0001748293 5.704737e-05
[2096,] 0.0001662578 0.0001754060 5.477239e-05
[2097,] 0.0001667972 0.0001753111 5.552597e-05
[2098,] 0.0001112746 0.0001768922 3.740345e-05
[2099,] 0.0001112127 0.0001761841 3.723712e-05
[2100,] 0.0001460784 0.0001770677 5.254993e-05
[2101,] 0.0002718197 0.0001749265 9.061813e-05
[2102,] 0.0001187142 0.0001763460 3.811763e-05
[2103,] 0.0001131673 0.0001757670 3.723388e-05
[2104,] 0.0001126606 0.0001757573 3.719615e-05
[2105,] 0.0001699894 0.0001745731 5.869821e-05
[2106,] 0.0001129793 0.0001757437 3.722125e-05
[2107,] 0.0002906203 0.0001747971 9.528358e-05
[2108,] 0.0002710915 0.0001749257 9.027447e-05
[2109,] 0.0001666793 0.0001753106 5.548659e-05
[2110,] 0.0001111934 0.0001764314 3.718891e-05
[2111,] 0.0001122848 0.0001752177 3.719492e-05
[2112,] 0.0001124166 0.0001752934 3.719582e-05
[2113,] 0.0001121967 0.0001752938 3.721100e-05
[2114,] 0.0001122441 0.0001752887 3.720482e-05
[2115,] 0.0001122968 0.0001752684 3.719986e-05
[2116,] 0.0001121172 0.0001753128 3.724092e-05
[2117,] 0.0001695755 0.0001750863 5.603288e-05
[2118,] 0.0001923322 0.0001746560 6.768855e-05
[2119,] 0.0001679741 0.0001741223 5.672358e-05
[2120,] 0.0001676566 0.0001741201 5.660900e-05
[2121,] 0.0002280593 0.0001751152 7.854089e-05
[2122,] 0.0001774356 0.0001754067 5.998926e-05
[2123,] 0.0002020359 0.0001753693 6.636320e-05
[2124,] 0.0001819477 0.0001753530 6.188740e-05
[2125,] 0.0002253026 0.0001750390 7.677951e-05
[2126,] 0.0001687955 0.0001742154 5.868757e-05
[2127,] 0.0001396853 0.0001742878 4.600237e-05
[2128,] 0.0001349989 0.0001744088 4.654582e-05
[2129,] 0.0001400787 0.0001747980 4.893998e-05
[2130,] 0.0001632867 0.0001745771 5.677724e-05
[2131,] 0.0001645799 0.0001758667 5.946873e-05
[2132,] 0.0001507456 0.0001737929 5.104268e-05
[2133,] 0.0001550977 0.0001754489 5.512972e-05
[2134,] 0.0001369741 0.0001739515 4.544601e-05
[2135,] 0.0001728750 0.0001738775 5.910381e-05
[2136,] 0.0001913049 0.0001741002 6.648037e-05
[2137,] 0.0001330763 0.0001739077 4.410236e-05
[2138,] 0.0001319234 0.0001739614 4.381474e-05
[2139,] 0.0001317874 0.0001738750 4.371338e-05
[2140,] 0.0001796098 0.0001737993 6.109892e-05
[2141,] 0.0001313270 0.0001736425 4.353347e-05
[2142,] 0.0001973709 0.0001742425 6.686415e-05
[2143,] 0.0001553789 0.0001743569 5.264087e-05
[2144,] 0.0001537788 0.0001746003 5.259952e-05
[2145,] 0.0001315969 0.0001736738 4.368276e-05
[2146,] 0.0001308514 0.0001737533 4.331336e-05
[2147,] 0.0001315869 0.0001737515 4.351408e-05
[2148,] 0.0001426502 0.0001742200 4.729831e-05
[2149,] 0.0001330227 0.0001744218 4.394129e-05
[2150,] 0.0001661422 0.0001738880 5.645500e-05
[2151,] 0.0001349217 0.0001755396 4.403918e-05
[2152,] 0.0001294943 0.0001738854 4.248354e-05
[2153,] 0.0001256550 0.0001738172 4.157936e-05
[2154,] 0.0002413510 0.0001751885 7.735422e-05
[2155,] 0.0001384918 0.0001742552 4.576989e-05
[2156,] 0.0001596162 0.0001738311 5.396150e-05
[2157,] 0.0001817435 0.0001745877 6.124275e-05
[2158,] 0.0001440784 0.0001742294 4.779185e-05
[2159,] 0.0001438491 0.0001742337 4.772745e-05
[2160,] 0.0001859587 0.0001740472 6.223995e-05
[2161,] 0.0001698313 0.0001744064 5.834060e-05
[2162,] 0.0001592617 0.0001737219 5.305328e-05
[2163,] 0.0001499115 0.0001737257 4.934667e-05
[2164,] 0.0001279283 0.0001738803 4.275339e-05
[2165,] 0.0001404635 0.0001742743 4.610559e-05
[2166,] 0.0001751171 0.0001744616 5.839823e-05
[2167,] 0.0001381005 0.0001744150 4.527166e-05
[2168,] 0.0001271870 0.0001737845 4.214024e-05
[2169,] 0.0002131247 0.0001752257 6.831186e-05
[2170,] 0.0001758568 0.0001742843 5.879711e-05
[2171,] 0.0001744220 0.0001752617 5.763017e-05
[2172,] 0.0001384476 0.0001750768 4.855514e-05
[2173,] 0.0001258141 0.0001740359 4.242130e-05
[2174,] 0.0001396662 0.0001757299 4.621941e-05
[2175,] 0.0001610809 0.0001738993 5.507501e-05
[2176,] 0.0001471073 0.0001753701 4.977698e-05
[2177,] 0.0001663642 0.0001737707 5.634180e-05
[2178,] 0.0001633689 0.0001741854 5.664949e-05
[2179,] 0.0001415525 0.0001739410 4.821496e-05
[2180,] 0.0001635566 0.0001738022 5.563690e-05
[2181,] 0.0001632488 0.0001738100 5.555708e-05
[2182,] 0.0001436076 0.0001756157 4.853427e-05
[2183,] 0.0001615008 0.0001738174 5.497218e-05
[2184,] 0.0001497228 0.0001751817 5.311942e-05
[2185,] 0.0001632478 0.0001741231 5.645760e-05
[2186,] 0.0001504717 0.0001751575 5.338209e-05
[2187,] 0.0001644240 0.0001741425 5.693183e-05
[2188,] 0.0001641735 0.0001741063 5.675250e-05
[2189,] 0.0001426092 0.0001756310 4.810881e-05
[2190,] 0.0001561205 0.0001751147 5.193162e-05
[2191,] 0.0001966077 0.0001752494 7.150774e-05
[2192,] 0.0001739969 0.0001751536 5.824694e-05
[2193,] 0.0001561246 0.0001751044 5.185290e-05
[2194,] 0.0001568995 0.0001737971 5.325053e-05
[2195,] 0.0001502243 0.0001755664 5.124959e-05
[2196,] 0.0001749841 0.0001751989 5.888249e-05
[2197,] 0.0001607493 0.0001742597 5.581105e-05
[2198,] 0.0001999683 0.0001748312 7.179042e-05
[2199,] 0.0001502563 0.0001743630 5.214438e-05
[2200,] 0.0003256880 0.0001775733 1.085649e-04
[2201,] 0.0001469418 0.0001748974 4.799667e-05
[2202,] 0.0001457520 0.0001744410 5.058156e-05
[2203,] 0.0001437481 0.0001756276 4.931487e-05
[2204,] 0.0001414792 0.0001739695 4.823101e-05
[2205,] 0.0001497073 0.0001740004 5.125811e-05
[2206,] 0.0002054645 0.0001743944 7.272458e-05
[2207,] 0.0001412643 0.0001752521 4.713485e-05
[2208,] 0.0004682675 0.0001770288 1.560924e-04
[2209,] 0.0001368520 0.0001748756 4.773169e-05
[2210,] 0.0001722487 0.0001753120 5.755040e-05
[2211,] 0.0001332764 0.0001744617 4.592298e-05
[2212,] 0.0001719863 0.0001749339 5.533565e-05
[2213,] 0.0001330424 0.0001737554 4.420090e-05
[2214,] 0.0001575703 0.0001751165 5.310970e-05
[2215,] 0.0001115089 0.0001738175 3.709982e-05
[2216,] 0.0001248729 0.0001739488 4.152798e-05
[2217,] 0.0001520397 0.0001747953 5.202555e-05
[2218,] 0.0001146402 0.0001753772 3.818423e-05
[2219,] 0.0001369529 0.0001746254 4.640671e-05
[2220,] 0.0001842097 0.0001741881 6.306715e-05
[2221,] 0.0001211489 0.0001756059 3.925476e-05
[2222,] 0.0001615544 0.0001756545 5.044004e-05
[2223,] 0.0001395475 0.0001753886 4.535509e-05
[2224,] 0.0002405113 0.0001745440 8.152920e-05
[2225,] 0.0001200417 0.0001738269 4.031228e-05
[2226,] 0.0001200380 0.0001754264 3.905874e-05
[2227,] 0.0001298880 0.0001743992 4.329623e-05
[2228,] 0.0001573179 0.0001756069 4.934656e-05
[2229,] 0.0001261557 0.0001739608 4.269271e-05
[2230,] 0.0001540903 0.0001753931 5.073175e-05
[2231,] 0.0001390729 0.0001752829 4.528513e-05
[2232,] 0.0001601093 0.0001772201 4.960082e-05
[2233,] 0.0001379203 0.0001752713 4.499869e-05
[2234,] 0.0001417261 0.0001752376 4.601447e-05
[2235,] 0.0001847322 0.0001749692 6.168462e-05
[2236,] 0.0001207185 0.0001748607 3.934908e-05
[2237,] 0.0001173394 0.0001737418 3.922967e-05
[2238,] 0.0001293936 0.0001744011 4.312783e-05
[2239,] 0.0001186339 0.0001737838 3.975049e-05
[2240,] 0.0001772486 0.0001753636 5.852897e-05
[2241,] 0.0001440719 0.0001760037 4.609915e-05
[2242,] 0.0001406401 0.0001759303 4.569066e-05
[2243,] 0.0001304274 0.0001744226 4.353489e-05
[2244,] 0.0001378157 0.0001755192 4.474602e-05
[2245,] 0.0001185364 0.0001737348 3.964384e-05
[2246,] 0.0001466255 0.0001752827 4.729298e-05
[2247,] 0.0001409317 0.0001751661 4.555712e-05
[2248,] 0.0002541251 0.0001745927 8.413028e-05
[2249,] 0.0001398165 0.0001751663 4.527328e-05
[2250,] 0.0001564480 0.0001752209 4.950338e-05
[2251,] 0.0002487311 0.0001746364 8.265142e-05
[2252,] 0.0002519530 0.0001746025 8.624518e-05
[2253,] 0.0001546854 0.0001751407 4.909724e-05
[2254,] 0.0001166692 0.0001738079 3.907642e-05
[2255,] 0.0001417798 0.0001747880 4.816633e-05
[2256,] 0.0001200475 0.0001755317 3.903681e-05
[2257,] 0.0001632636 0.0001768613 5.053161e-05
[2258,] 0.0001559786 0.0001754181 4.914291e-05
[2259,] 0.0001595718 0.0001754792 5.005596e-05
[2260,] 0.0001169614 0.0001736888 3.899987e-05
[2261,] 0.0001614979 0.0001759081 5.018468e-05
[2262,] 0.0001152513 0.0001736479 3.819295e-05
[2263,] 0.0001713930 0.0001755556 5.417873e-05
[2264,] 0.0001276087 0.0001736437 4.204674e-05
[2265,] 0.0001612532 0.0001741106 5.388681e-05
[2266,] 0.0001630478 0.0001744805 5.338005e-05
[2267,] 0.0001507500 0.0001752672 5.047108e-05
[2268,] 0.0001241620 0.0001750954 4.148179e-05
[2269,] 0.0001631658 0.0001748128 5.415937e-05
[2270,] 0.0001505301 0.0001752528 5.031647e-05
[2271,] 0.0001498982 0.0001752511 5.009052e-05
[2272,] 0.0001241177 0.0001749965 4.134472e-05
[2273,] 0.0001258600 0.0001748350 4.166776e-05
[2274,] 0.0001468673 0.0001749009 4.922571e-05
[2275,] 0.0001133921 0.0001743643 3.777091e-05
[2276,] 0.0001132695 0.0001743693 3.764774e-05
[2277,] 0.0001244188 0.0001740431 4.176447e-05
[2278,] 0.0001127059 0.0001743576 3.747442e-05
[2279,] 0.0001133604 0.0001747607 3.769141e-05
[2280,] 0.0001134390 0.0001747842 3.770236e-05
[2281,] 0.0001133311 0.0001747792 3.768793e-05
[2282,] 0.0001693597 0.0001748519 5.735048e-05
[2283,] 0.0001133092 0.0001746975 3.768759e-05
[2284,] 0.0001447741 0.0001745493 4.827946e-05
[2285,] 0.0001571506 0.0001753806 5.182074e-05
[2286,] 0.0001446528 0.0001746840 4.847193e-05
[2287,] 0.0001436111 0.0001746829 4.807591e-05
[2288,] 0.0001437847 0.0001746458 4.808686e-05
[2289,] 0.0001689542 0.0001749086 5.729731e-05
[2290,] 0.0001765415 0.0001749997 6.042107e-05
[2291,] 0.0001691016 0.0001750220 5.758735e-05
[2292,] 0.0001194242 0.0001740568 3.983707e-05
[2293,] 0.0001132122 0.0001747182 3.767395e-05
[2294,] 0.0001194693 0.0001740363 3.985045e-05
[2295,] 0.0001181176 0.0001756510 4.028595e-05
[2296,] 0.0001171233 0.0001744683 3.942359e-05
[2297,] 0.0001188748 0.0001756707 4.063285e-05
[2298,] 0.0001678248 0.0001749786 5.702614e-05
[2299,] 0.0001706853 0.0001750808 5.828228e-05
[2300,] 0.0001167741 0.0001751233 3.820679e-05
[2301,] 0.0001219215 0.0001747723 4.084198e-05
[2302,] 0.0001694458 0.0001751225 5.791160e-05
[2303,] 0.0001132128 0.0001746723 3.766856e-05
[2304,] 0.0001174884 0.0001750545 3.842596e-05
[2305,] 0.0001486729 0.0001746893 4.999021e-05
[2306,] 0.0001288190 0.0001818284 4.477092e-05
[2307,] 0.0001724517 0.0001750566 5.899207e-05
[2308,] 0.0001709445 0.0001750454 5.837920e-05
[2309,] 0.0001257930 0.0001797282 4.081781e-05
[2310,] 0.0001256817 0.0001793135 4.081338e-05
[2311,] 0.0001253758 0.0001796630 4.080896e-05
[2312,] 0.0001177071 0.0001826207 3.956079e-05
[2313,] 0.0001383108 0.0001759121 4.758625e-05
[2314,] 0.0001284367 0.0001748479 4.243819e-05
[2315,] 0.0001416802 0.0001747587 4.739010e-05
[2316,] 0.0001760118 0.0004115727 6.987758e-05
[2317,] 0.0001752615 0.0004196500 6.948365e-05
[2318,] 0.0001417953 0.0001747649 4.744530e-05
[2319,] 0.0001761583 0.0001749748 5.989839e-05
[2320,] 0.0001756180 0.0001749113 5.948139e-05
[2321,] 0.0001646613 0.0001753435 5.492697e-05
[2322,] 0.0001205178 0.0001745040 3.940973e-05
[2323,] 0.0001225911 0.0001744847 4.003467e-05
[2324,] 0.0001523686 0.0001753731 5.061490e-05
[2325,] 0.0001273513 0.0001752101 4.079046e-05
[2326,] 0.0001248236 0.0001745443 4.063918e-05
[2327,] 0.0001186606 0.0001749802 3.902639e-05
[2328,] 0.0001192928 0.0001748169 3.941540e-05
[2329,] 0.0001259134 0.0001774136 4.317428e-05
[2330,] 0.0001212914 0.0001743405 3.992942e-05
[2331,] 0.0001638931 0.0001747205 5.445139e-05
[2332,] 0.0001269254 0.0001753624 4.059296e-05
[2333,] 0.0001283921 0.0002266893 4.384667e-05
[2334,] 0.0001165314 0.0001749535 3.842105e-05
[2335,] 0.0001463944 0.0001745754 5.055974e-05
[2336,] 0.0001254465 0.0001750826 4.070700e-05
[2337,] 0.0001215682 0.0001752254 3.959658e-05
[2338,] 0.0001214705 0.0001753519 3.948579e-05
[2339,] 0.0001248391 0.0001753846 4.004249e-05
[2340,] 0.0001243242 0.0001745960 4.129823e-05
[2341,] 0.0001684567 0.0001752315 5.508024e-05
[2342,] 0.0001218911 0.0001753457 3.961345e-05
[2343,] 0.0001202681 0.0001749101 3.959531e-05
[2344,] 0.0001752249 0.0001751543 5.798206e-05
[2345,] 0.0001209332 0.0001754605 3.916259e-05
[2346,] 0.0001192471 0.0001748342 3.884309e-05
[2347,] 0.0001314047 0.0001841862 4.743892e-05
[2348,] 0.0001305228 0.0001829354 4.650714e-05
[2349,] 0.0001227962 0.0001748397 4.075271e-05
[2350,] 0.0001301750 0.0001828239 4.618849e-05
[2351,] 0.0001306549 0.0001828213 4.657362e-05
[2352,] 0.0001303444 0.0001828771 4.633346e-05
[2353,] 0.0001455220 0.0001775486 5.338621e-05
[2354,] 0.0001487866 0.0001774612 5.476382e-05
[2355,] 0.0001653365 0.0001756768 5.670447e-05
[2356,] 0.0001181440 0.0001749595 3.889172e-05
[2357,] 0.0001232071 0.0001749288 4.045871e-05
[2358,] 0.0001641685 0.0001801483 6.074982e-05
[2359,] 0.0001300366 0.0001831016 4.614638e-05
[2360,] 0.0001700169 0.0001748149 5.714564e-05
[2361,] 0.0001436338 0.0001776932 5.265009e-05
[2362,] 0.0001171662 0.0001749696 3.859392e-05
[2363,] 0.0001351526 0.0001793372 4.970218e-05
[2364,] 0.0001143621 0.0001748650 3.785324e-05
[2365,] 0.0001168723 0.0001749519 3.852273e-05
[2366,] 0.0001651023 0.0001753350 5.506442e-05
[2367,] 0.0001433951 0.0001766102 5.173504e-05
[2368,] 0.0001381092 0.0001844163 5.221084e-05
[2369,] 0.0001330100 0.0001743838 4.412311e-05
[2370,] 0.0001319224 0.0001743835 4.385123e-05
[2371,] 0.0001317841 0.0001743836 4.381013e-05
[2372,] 0.0001633610 0.0001754389 5.502368e-05
[2373,] 0.0001499518 0.0001797508 5.297592e-05
[2374,] 0.0001313537 0.0001832998 4.738590e-05
[2375,] 0.0001156978 0.0001749799 3.815733e-05
[2376,] 0.0001264577 0.0001741924 4.212537e-05
[2377,] 0.0001761331 0.0001753775 5.912835e-05
[2378,] 0.0001511248 0.0001754039 5.017148e-05
[2379,] 0.0001662208 0.0001757759 5.775166e-05
[2380,] 0.0001550150 0.0001794837 5.606535e-05
[2381,] 0.0001345324 0.0001744408 4.488452e-05
[2382,] 0.0001317645 0.0001741551 4.377782e-05
[2383,] 0.0001328357 0.0001841171 4.867636e-05
[2384,] 0.0001335278 0.0001744168 4.435054e-05
[2385,] 0.0001313220 0.0001741541 4.363136e-05
[2386,] 0.0001177147 0.0001749532 3.876489e-05
[2387,] 0.0001205910 0.0001751175 3.944521e-05
[2388,] 0.0001404314 0.0001796010 5.237863e-05
[2389,] 0.0001558713 0.0001793519 5.650824e-05
```
