## Supplementary material for "Characterization of shared and ancestry-specific signals driving complex traits using multi-ancestry fine-mapping": s1_data.bim

```
7	chr7:129107654:T:C	0	129107654	C	T
7	chr7:129108272:T:C	0	129108272	C	T
7	chr7:129108324:A:G	0	129108324	G	A
7	chr7:129108480:T:C	0	129108480	C	T
7	chr7:129108731:C:G	0	129108731	G	C
7	chr7:129108747:G:A	0	129108747	A	G
7	chr7:129108756:TCA:T	0	129108756	T	TCA
7	chr7:129109421:C:T	0	129109421	T	C
7	chr7:129109894:C:T	0	129109894	T	C
7	chr7:129110025:A:G	0	129110025	G	A
7	chr7:129111390:C:T	0	129111390	T	C
7	chr7:129111784:C:T	0	129111784	T	C
7	chr7:129112806:C:T	0	129112806	T	C
7	chr7:129113634:C:T	0	129113634	T	C
7	chr7:129114187:G:A	0	129114187	A	G
7	chr7:129114209:G:A	0	129114209	A	G
7	chr7:129114269:T:C	0	129114269	C	T
7	chr7:129114721:GA:G	0	129114721	G	GA
7	chr7:129114727:A:AAAAG	0	129114727	AAAAG	A
7	chr7:129114963:T:G	0	129114963	G	T
7	chr7:129115175:T:C	0	129115175	C	T
7	chr7:129115252:C:A	0	129115252	A	C
7	chr7:129115564:C:T	0	129115564	T	C
7	chr7:129115881:T:C	0	129115881	C	T
7	chr7:129116216:A:G	0	129116216	G	A
7	chr7:129116348:C:A	0	129116348	A	C
7	chr7:129116472:C:T	0	129116472	T	C
7	chr7:129117246:T:C	0	129117246	C	T
7	chr7:129117515:T:A	0	129117515	A	T
7	chr7:129117596:T:A	0	129117596	A	T
7	chr7:129117759:C:T	0	129117759	T	C
7	chr7:129117961:G:T	0	129117961	T	G
7	chr7:129117979:A:C	0	129117979	C	A
7	chr7:129118026:A:G	0	129118026	G	A
7	chr7:129118083:C:A	0	129118083	A	C
7	chr7:129118671:A:C	0	129118671	C	A
7	chr7:129119019:T:C	0	129119019	C	T
7	chr7:129119190:C:T	0	129119190	T	C
7	chr7:129119854:C:G	0	129119854	G	C
7	chr7:129119907:C:T	0	129119907	T	C
7	chr7:129120374:A:T	0	129120374	T	A
7	chr7:129121248:T:C	0	129121248	C	T
7	chr7:129121721:G:T	0	129121721	T	G
7	chr7:129122042:G:A	0	129122042	A	G
7	chr7:129123655:AAC:A	0	129123655	A	AAC
7	chr7:129124683:C:T	0	129124683	T	C
7	chr7:129126111:T:C	0	129126111	C	T
7	chr7:129126451:A:C	0	129126451	C	A
7	chr7:129126499:A:G	0	129126499	G	A
7	chr7:129126716:AAAGACGATGACTTCG:A	0	129126716	A	AAAGACGATGACTTCG
7	chr7:129126736:G:A	0	129126736	A	G
7	chr7:129126740:T:C	0	129126740	C	T
7	chr7:129126741:CAGA:C	0	129126741	C	CAGA
7	chr7:129127196:G:A	0	129127196	A	G
7	chr7:129127436:T:C	0	129127436	C	T
7	chr7:129127452:T:G	0	129127452	G	T
7	chr7:129127915:A:G	0	129127915	G	A
7	chr7:129128354:C:T	0	129128354	T	C
7	chr7:129128976:T:C	0	129128976	C	T
7	chr7:129129315:T:C	0	129129315	C	T
7	chr7:129130567:G:T	0	129130567	T	G
7	chr7:129130647:G:A	0	129130647	A	G
7	chr7:129133010:C:T	0	129133010	T	C
7	chr7:129133716:G:A	0	129133716	A	G
7	chr7:129133913:G:T	0	129133913	T	G
7	chr7:129134151:C:T	0	129134151	T	C
7	chr7:129134536:G:A	0	129134536	A	G
7	chr7:129134589:T:A	0	129134589	A	T
7	chr7:129134666:C:T	0	129134666	T	C
7	chr7:129134968:T:C	0	129134968	C	T
7	chr7:129135710:C:T	0	129135710	T	C
7	chr7:129135745:A:G	0	129135745	G	A
7	chr7:129136397:T:C	0	129136397	C	T
7	chr7:129136838:T:C	0	129136838	C	T
7	chr7:129137123:G:A	0	129137123	A	G
7	chr7:129137238:G:A	0	129137238	A	G
7	chr7:129137407:C:T	0	129137407	T	C
7	chr7:129137943:T:C	0	129137943	C	T
7	chr7:129137946:G:A	0	129137946	A	G
7	chr7:129138760:C:G	0	129138760	G	C
7	chr7:129139017:G:A	0	129139017	A	G
7	chr7:129139619:A:G	0	129139619	G	A
7	chr7:129140120:G:A	0	129140120	A	G
7	chr7:129142863:C:T	0	129142863	T	C
7	chr7:129143002:CT:C	0	129143002	C	CT
7	chr7:129144540:A:T	0	129144540	T	A
7	chr7:129145168:C:T	0	129145168	T	C
7	chr7:129145999:G:A	0	129145999	A	G
7	chr7:129146766:G:C	0	129146766	C	G
7	chr7:129146778:A:C	0	129146778	C	A
7	chr7:129147298:C:A	0	129147298	A	C
7	chr7:129147707:G:A	0	129147707	A	G
7	chr7:129148161:C:T	0	129148161	T	C
7	chr7:129149286:G:A	0	129149286	A	G
7	chr7:129149674:TC:T	0	129149674	T	TC
7	chr7:129149742:G:T	0	129149742	T	G
7	chr7:129149747:G:A	0	129149747	A	G
7	chr7:129150043:G:A	0	129150043	A	G
7	chr7:129151006:T:A	0	129151006	A	T
7	chr7:129151105:C:T	0	129151105	T	C
7	chr7:129151319:G:A	0	129151319	A	G
7	chr7:129151557:C:G	0	129151557	G	C
7	chr7:129152302:G:A	0	129152302	A	G
7	chr7:129152515:C:T	0	129152515	T	C
7	chr7:129152539:T:A	0	129152539	A	T
7	chr7:129153428:A:G	0	129153428	G	A
7	chr7:129153719:T:A	0	129153719	A	T
7	chr7:129153881:T:C	0	129153881	C	T
7	chr7:129155326:T:G	0	129155326	G	T
7	chr7:129155543:A:G	0	129155543	G	A
7	chr7:129155716:A:T	0	129155716	T	A
7	chr7:129155932:C:T	0	129155932	T	C
7	chr7:129157161:T:C	0	129157161	C	T
7	chr7:129157585:C:T	0	129157585	T	C
7	chr7:129157781:C:G	0	129157781	G	C
7	chr7:129159141:A:T	0	129159141	T	A
7	chr7:129159305:C:T	0	129159305	T	C
7	chr7:129161874:G:A	0	129161874	A	G
7	chr7:129162685:C:T	0	129162685	T	C
7	chr7:129163095:T:C	0	129163095	C	T
7	chr7:129164200:A:G	0	129164200	G	A
7	chr7:129164352:C:T	0	129164352	T	C
7	chr7:129164377:G:A	0	129164377	A	G
7	chr7:129164633:T:C	0	129164633	C	T
7	chr7:129164939:C:G	0	129164939	G	C
7	chr7:129167729:C:G	0	129167729	G	C
7	chr7:129167945:G:A	0	129167945	A	G
7	chr7:129168082:C:T	0	129168082	T	C
7	chr7:129168220:G:C	0	129168220	C	G
7	chr7:129168491:G:A	0	129168491	A	G
7	chr7:129168647:C:T	0	129168647	T	C
7	chr7:129170716:A:G	0	129170716	G	A
7	chr7:129171130:T:C	0	129171130	C	T
7	chr7:129171490:A:G	0	129171490	G	A
7	chr7:129172308:G:A	0	129172308	A	G
7	chr7:129174627:C:T	0	129174627	T	C
7	chr7:129175715:AAAAG:A	0	129175715	A	AAAAG
7	chr7:129176305:T:C	0	129176305	C	T
7	chr7:129176598:T:G	0	129176598	G	T
7	chr7:129176635:A:G	0	129176635	G	A
7	chr7:129176760:T:G	0	129176760	G	T
7	chr7:129176814:G:A	0	129176814	A	G
7	chr7:129177190:C:A	0	129177190	A	C
7	chr7:129177346:C:T	0	129177346	T	C
7	chr7:129177602:A:G	0	129177602	G	A
7	chr7:129177690:C:A	0	129177690	A	C
7	chr7:129177727:G:A	0	129177727	A	G
7	chr7:129178094:G:A	0	129178094	A	G
7	chr7:129178286:G:A	0	129178286	A	G
7	chr7:129178952:G:A	0	129178952	A	G
7	chr7:129178978:T:C	0	129178978	C	T
7	chr7:129179555:A:G	0	129179555	G	A
7	chr7:129179684:A:G	0	129179684	G	A
7	chr7:129181937:G:C	0	129181937	C	G
7	chr7:129182844:G:A	0	129182844	A	G
7	chr7:129183056:A:C	0	129183056	C	A
7	chr7:129183125:G:A	0	129183125	A	G
7	chr7:129183141:G:C	0	129183141	C	G
7	chr7:129183167:C:T	0	129183167	T	C
7	chr7:129183429:G:A	0	129183429	A	G
7	chr7:129183507:T:G	0	129183507	G	T
7	chr7:129184005:T:C	0	129184005	C	T
7	chr7:129185394:G:A	0	129185394	A	G
7	chr7:129186712:G:A	0	129186712	A	G
7	chr7:129187065:A:G	0	129187065	G	A
7	chr7:129189225:A:G	0	129189225	G	A
7	chr7:129189853:G:C	0	129189853	C	G
7	chr7:129190332:T:G	0	129190332	G	T
7	chr7:129191214:C:T	0	129191214	T	C
7	chr7:129191779:G:A	0	129191779	A	G
7	chr7:129193430:A:G	0	129193430	G	A
7	chr7:129193569:A:T	0	129193569	T	A
7	chr7:129193600:T:C	0	129193600	C	T
7	chr7:129194504:C:G	0	129194504	G	C
7	chr7:129195111:T:G	0	129195111	G	T
7	chr7:129196011:A:G	0	129196011	G	A
7	chr7:129196444:T:C	0	129196444	C	T
7	chr7:129196842:T:C	0	129196842	C	T
7	chr7:129196932:G:A	0	129196932	A	G
7	chr7:129197346:A:T	0	129197346	T	A
7	chr7:129197453:G:A	0	129197453	A	G
7	chr7:129198818:C:A	0	129198818	A	C
7	chr7:129198928:A:G	0	129198928	G	A
7	chr7:129200346:A:G	0	129200346	G	A
7	chr7:129200389:C:A	0	129200389	A	C
7	chr7:129200740:GT:G	0	129200740	G	GT
7	chr7:129201277:C:T	0	129201277	T	C
7	chr7:129201296:C:T	0	129201296	T	C
7	chr7:129201683:T:C	0	129201683	C	T
7	chr7:129202732:G:A	0	129202732	A	G
7	chr7:129203328:C:T	0	129203328	T	C
7	chr7:129203916:G:A	0	129203916	A	G
7	chr7:129204225:C:T	0	129204225	T	C
7	chr7:129204387:TC:T	0	129204387	T	TC
7	chr7:129204561:G:A	0	129204561	A	G
7	chr7:129204844:C:T	0	129204844	T	C
7	chr7:129204860:T:A	0	129204860	A	T
7	chr7:129205112:C:A	0	129205112	A	C
7	chr7:129205177:C:T	0	129205177	T	C
7	chr7:129205458:T:C	0	129205458	C	T
7	chr7:129205484:G:A	0	129205484	A	G
7	chr7:129205861:C:T	0	129205861	T	C
7	chr7:129206066:T:C	0	129206066	C	T
7	chr7:129206487:G:C	0	129206487	C	G
7	chr7:129206628:A:G	0	129206628	G	A
7	chr7:129206875:A:G	0	129206875	G	A
7	chr7:129206963:C:G	0	129206963	G	C
7	chr7:129207622:G:A	0	129207622	A	G
7	chr7:129208009:CATT:C	0	129208009	C	CATT
7	chr7:129212540:C:T	0	129212540	T	C
7	chr7:129213216:A:G	0	129213216	G	A
7	chr7:129213282:A:G	0	129213282	G	A
7	chr7:129213467:C:A	0	129213467	A	C
7	chr7:129213835:C:T	0	129213835	T	C
7	chr7:129216351:T:C	0	129216351	C	T
7	chr7:129217331:G:C	0	129217331	C	G
7	chr7:129217546:T:G	0	129217546	G	T
7	chr7:129219372:AT:A	0	129219372	A	AT
7	chr7:129219443:T:C	0	129219443	C	T
7	chr7:129219553:T:C	0	129219553	C	T
7	chr7:129221234:C:T	0	129221234	T	C
7	chr7:129221288:A:G	0	129221288	G	A
7	chr7:129221303:T:C	0	129221303	C	T
7	chr7:129221525:T:C	0	129221525	C	T
7	chr7:129222486:G:A	0	129222486	A	G
7	chr7:129222550:C:T	0	129222550	T	C
7	chr7:129226272:A:G	0	129226272	G	A
7	chr7:129226775:A:C	0	129226775	C	A
7	chr7:129227109:C:G	0	129227109	G	C
7	chr7:129228815:C:T	0	129228815	T	C
7	chr7:129231165:G:A	0	129231165	A	G
7	chr7:129231691:A:G	0	129231691	G	A
7	chr7:129231872:C:T	0	129231872	T	C
7	chr7:129233838:G:A	0	129233838	A	G
7	chr7:129236156:G:A	0	129236156	A	G
7	chr7:129236808:G:C	0	129236808	C	G
7	chr7:129237464:T:C	0	129237464	C	T
7	chr7:129239506:G:A	0	129239506	A	G
7	chr7:129239869:A:G	0	129239869	G	A
7	chr7:129242531:T:C	0	129242531	C	T
7	chr7:129242751:A:C	0	129242751	C	A
7	chr7:129245929:C:T	0	129245929	T	C
7	chr7:129246980:T:G	0	129246980	G	T
7	chr7:129248084:A:G	0	129248084	G	A
7	chr7:129250214:A:G	0	129250214	G	A
7	chr7:129250971:G:A	0	129250971	A	G
7	chr7:129251818:C:T	0	129251818	T	C
7	chr7:129253478:T:C	0	129253478	C	T
7	chr7:129253672:T:A	0	129253672	A	T
7	chr7:129255494:A:G	0	129255494	G	A
7	chr7:129256267:A:G	0	129256267	G	A
7	chr7:129257476:G:A	0	129257476	A	G
7	chr7:129257501:T:C	0	129257501	C	T
7	chr7:129257667:C:T	0	129257667	T	C
7	chr7:129259397:C:T	0	129259397	T	C
7	chr7:129261588:C:A	0	129261588	A	C
7	chr7:129262749:G:A	0	129262749	A	G
7	chr7:129264960:C:T	0	129264960	T	C
7	chr7:129267077:G:A	0	129267077	A	G
7	chr7:129267241:G:GTGTA	0	129267241	GTGTA	G
7	chr7:129268043:CT:C	0	129268043	C	CT
7	chr7:129268432:C:G	0	129268432	G	C
7	chr7:129269886:T:C	0	129269886	C	T
7	chr7:129270113:G:A	0	129270113	A	G
7	chr7:129271880:A:G	0	129271880	G	A
7	chr7:129274468:A:C	0	129274468	C	A
7	chr7:129274977:G:A	0	129274977	A	G
7	chr7:129275612:G:A	0	129275612	A	G
7	chr7:129277526:T:C	0	129277526	C	T
7	chr7:129277746:C:T	0	129277746	T	C
7	chr7:129278025:G:A	0	129278025	A	G
7	chr7:129283961:T:A	0	129283961	A	T
7	chr7:129283976:C:T	0	129283976	T	C
7	chr7:129285069:G:A	0	129285069	A	G
7	chr7:129285376:T:C	0	129285376	C	T
7	chr7:129287181:G:T	0	129287181	T	G
7	chr7:129287565:G:A	0	129287565	A	G
7	chr7:129287818:T:C	0	129287818	C	T
7	chr7:129292908:A:G	0	129292908	G	A
7	chr7:129293651:C:A	0	129293651	A	C
7	chr7:129294448:TA:T	0	129294448	T	TA
7	chr7:129295552:C:T	0	129295552	T	C
7	chr7:129301009:T:G	0	129301009	G	T
7	chr7:129303774:G:A	0	129303774	A	G
7	chr7:129304450:G:A	0	129304450	A	G
7	chr7:129305043:A:G	0	129305043	G	A
7	chr7:129305243:C:T	0	129305243	T	C
7	chr7:129307129:T:C	0	129307129	C	T
7	chr7:129309907:A:C	0	129309907	C	A
7	chr7:129310230:A:G	0	129310230	G	A
7	chr7:129311159:G:A	0	129311159	A	G
7	chr7:129311391:G:T	0	129311391	T	G
7	chr7:129311561:G:T	0	129311561	T	G
7	chr7:129312719:G:A	0	129312719	A	G
7	chr7:129312832:G:A	0	129312832	A	G
7	chr7:129313254:T:G	0	129313254	G	T
7	chr7:129314754:C:T	0	129314754	T	C
7	chr7:129315192:A:G	0	129315192	G	A
7	chr7:129315552:T:G	0	129315552	G	T
7	chr7:129315564:C:T	0	129315564	T	C
7	chr7:129316415:C:A	0	129316415	A	C
7	chr7:129317525:G:C	0	129317525	C	G
7	chr7:129317538:C:G	0	129317538	G	C
7	chr7:129318113:G:A	0	129318113	A	G
7	chr7:129319586:A:G	0	129319586	G	A
7	chr7:129319791:A:G	0	129319791	G	A
7	chr7:129321302:T:A	0	129321302	A	T
7	chr7:129322172:C:T	0	129322172	T	C
7	chr7:129322327:G:A	0	129322327	A	G
7	chr7:129324308:G:C	0	129324308	C	G
7	chr7:129324990:A:G	0	129324990	G	A
7	chr7:129325778:G:A	0	129325778	A	G
7	chr7:129325894:G:A	0	129325894	A	G
7	chr7:129329337:T:C	0	129329337	C	T
7	chr7:129331289:C:T	0	129331289	T	C
7	chr7:129332374:C:G	0	129332374	G	C
7	chr7:129334220:G:A	0	129334220	A	G
7	chr7:129337078:G:A	0	129337078	A	G
7	chr7:129337757:C:T	0	129337757	T	C
7	chr7:129337892:C:T	0	129337892	T	C
7	chr7:129338964:C:T	0	129338964	T	C
7	chr7:129340707:T:TAA	0	129340707	TAA	T
7	chr7:129340964:A:G	0	129340964	G	A
7	chr7:129342234:A:G	0	129342234	G	A
7	chr7:129342727:T:C	0	129342727	C	T
7	chr7:129343380:T:C	0	129343380	C	T
7	chr7:129344177:T:C	0	129344177	C	T
7	chr7:129346678:G:A	0	129346678	A	G
7	chr7:129348207:G:A	0	129348207	A	G
7	chr7:129349021:C:T	0	129349021	T	C
7	chr7:129349058:C:T	0	129349058	T	C
7	chr7:129350425:A:C	0	129350425	C	A
7	chr7:129350876:G:C	0	129350876	C	G
7	chr7:129353243:C:T	0	129353243	T	C
7	chr7:129353507:C:A	0	129353507	A	C
7	chr7:129354718:T:G	0	129354718	G	T
7	chr7:129355492:C:T	0	129355492	T	C
7	chr7:129356000:A:C	0	129356000	C	A
7	chr7:129356427:T:C	0	129356427	C	T
7	chr7:129357997:A:G	0	129357997	G	A
7	chr7:129361332:T:A	0	129361332	A	T
7	chr7:129362370:T:C	0	129362370	C	T
7	chr7:129364100:G:A	0	129364100	A	G
7	chr7:129364436:A:G	0	129364436	G	A
7	chr7:129364581:G:C	0	129364581	C	G
7	chr7:129369215:T:TTTTAA	0	129369215	TTTTAA	T
7	chr7:129369846:T:C	0	129369846	C	T
7	chr7:129370177:G:A	0	129370177	A	G
7	chr7:129370422:T:C	0	129370422	C	T
7	chr7:129370505:T:C	0	129370505	C	T
7	chr7:129370951:T:C	0	129370951	C	T
7	chr7:129371022:C:T	0	129371022	T	C
7	chr7:129371365:A:G	0	129371365	G	A
7	chr7:129373102:T:A	0	129373102	A	T
7	chr7:129375310:C:T	0	129375310	T	C
7	chr7:129375428:A:G	0	129375428	G	A
7	chr7:129375670:G:A	0	129375670	A	G
7	chr7:129376053:C:T	0	129376053	T	C
7	chr7:129379895:G:A	0	129379895	A	G
7	chr7:129380179:G:C	0	129380179	C	G
7	chr7:129382261:A:G	0	129382261	G	A
7	chr7:129383756:C:T	0	129383756	T	C
7	chr7:129385427:G:T	0	129385427	T	G
7	chr7:129387036:A:G	0	129387036	G	A
7	chr7:129389550:C:T	0	129389550	T	C
7	chr7:129391401:G:T	0	129391401	T	G
7	chr7:129391415:G:A	0	129391415	A	G
7	chr7:129393042:G:T	0	129393042	T	G
7	chr7:129393900:G:A	0	129393900	A	G
7	chr7:129394619:A:G	0	129394619	G	A
7	chr7:129397188:G:C	0	129397188	C	G
7	chr7:129398440:A:G	0	129398440	G	A
7	chr7:129399459:G:A	0	129399459	A	G
7	chr7:129399760:C:T	0	129399760	T	C
7	chr7:129400056:A:T	0	129400056	T	A
7	chr7:129400177:T:C	0	129400177	C	T
7	chr7:129400669:A:G	0	129400669	G	A
7	chr7:129402925:GATTT:G	0	129402925	G	GATTT
7	chr7:129404665:G:A	0	129404665	A	G
7	chr7:129406145:A:G	0	129406145	G	A
7	chr7:129407527:A:G	0	129407527	G	A
7	chr7:129409666:A:G	0	129409666	G	A
7	chr7:129411605:C:CA	0	129411605	CA	C
7	chr7:129411664:CAGG:C	0	129411664	C	CAGG
7	chr7:129411672:T:C	0	129411672	C	T
7	chr7:129412370:T:G	0	129412370	G	T
7	chr7:129415040:G:A	0	129415040	A	G
7	chr7:129417781:A:G	0	129417781	G	A
7	chr7:129418391:T:C	0	129418391	C	T
7	chr7:129420155:C:T	0	129420155	T	C
7	chr7:129420515:T:C	0	129420515	C	T
7	chr7:129425636:A:G	0	129425636	G	A
7	chr7:129425933:A:G	0	129425933	G	A
7	chr7:129426081:G:C	0	129426081	C	G
7	chr7:129427212:T:C	0	129427212	C	T
7	chr7:129428306:A:G	0	129428306	G	A
7	chr7:129429137:G:A	0	129429137	A	G
7	chr7:129432183:A:G	0	129432183	G	A
7	chr7:129433626:A:G	0	129433626	G	A
7	chr7:129437690:A:C	0	129437690	C	A
7	chr7:129437800:TG:T	0	129437800	T	TG
7	chr7:129439381:G:T	0	129439381	T	G
7	chr7:129440779:A:G	0	129440779	G	A
7	chr7:129441806:G:A	0	129441806	A	G
7	chr7:129441824:A:C	0	129441824	C	A
7	chr7:129441949:A:G	0	129441949	G	A
7	chr7:129444239:A:G	0	129444239	G	A
7	chr7:129446287:T:C	0	129446287	C	T
7	chr7:129447094:G:A	0	129447094	A	G
7	chr7:129447840:A:G	0	129447840	G	A
7	chr7:129447843:G:A	0	129447843	A	G
7	chr7:129447901:T:A	0	129447901	A	T
7	chr7:129450687:A:G	0	129450687	G	A
7	chr7:129451271:C:G	0	129451271	G	C
7	chr7:129451461:A:G	0	129451461	G	A
7	chr7:129451774:GA:G	0	129451774	G	GA
7	chr7:129452587:G:A	0	129452587	A	G
7	chr7:129452854:T:C	0	129452854	C	T
7	chr7:129453680:A:G	0	129453680	G	A
7	chr7:129454354:T:C	0	129454354	C	T
7	chr7:129456149:TC:T	0	129456149	T	TC
7	chr7:129456693:A:G	0	129456693	G	A
7	chr7:129456812:C:T	0	129456812	T	C
7	chr7:129456935:T:C	0	129456935	C	T
7	chr7:129457511:T:C	0	129457511	C	T
7	chr7:129457920:G:A	0	129457920	A	G
7	chr7:129458598:T:C	0	129458598	C	T
7	chr7:129460967:G:T	0	129460967	T	G
7	chr7:129461571:GA:G	0	129461571	G	GA
7	chr7:129462224:T:G	0	129462224	G	T
7	chr7:129462902:A:G	0	129462902	G	A
7	chr7:129463306:C:G	0	129463306	G	C
7	chr7:129463387:A:G	0	129463387	G	A
7	chr7:129464428:T:A	0	129464428	A	T
7	chr7:129465254:T:C	0	129465254	C	T
7	chr7:129465694:G:A	0	129465694	A	G
7	chr7:129465724:T:C	0	129465724	C	T
7	chr7:129466227:CA:C	0	129466227	C	CA
7	chr7:129466547:G:C	0	129466547	C	G
7	chr7:129466729:G:A	0	129466729	A	G
7	chr7:129466795:C:T	0	129466795	T	C
7	chr7:129467675:T:C	0	129467675	C	T
7	chr7:129468040:C:T	0	129468040	T	C
7	chr7:129468676:G:A	0	129468676	A	G
7	chr7:129468835:A:G	0	129468835	G	A
7	chr7:129469418:A:G	0	129469418	G	A
7	chr7:129471420:C:T	0	129471420	T	C
7	chr7:129471464:C:A	0	129471464	A	C
7	chr7:129472655:G:A	0	129472655	A	G
7	chr7:129472735:T:C	0	129472735	C	T
7	chr7:129473067:A:G	0	129473067	G	A
7	chr7:129473446:G:A	0	129473446	A	G
7	chr7:129473748:C:T	0	129473748	T	C
7	chr7:129475231:A:AT	0	129475231	AT	A
7	chr7:129475395:G:A	0	129475395	A	G
7	chr7:129475573:TA:T	0	129475573	T	TA
7	chr7:129476936:A:G	0	129476936	G	A
7	chr7:129477373:C:T	0	129477373	T	C
7	chr7:129477669:A:G	0	129477669	G	A
7	chr7:129477997:G:T	0	129477997	T	G
7	chr7:129479538:A:G	0	129479538	G	A
7	chr7:129479848:A:G	0	129479848	G	A
7	chr7:129481218:T:G	0	129481218	G	T
7	chr7:129481276:A:C	0	129481276	C	A
7	chr7:129482033:G:A	0	129482033	A	G
7	chr7:129483704:C:T	0	129483704	T	C
7	chr7:129484309:G:A	0	129484309	A	G
7	chr7:129484711:C:A	0	129484711	A	C
7	chr7:129485373:A:G	0	129485373	G	A
7	chr7:129485511:C:G	0	129485511	G	C
7	chr7:129485984:T:C	0	129485984	C	T
7	chr7:129486675:CTTTA:C	0	129486675	C	CTTTA
7	chr7:129487895:A:G	0	129487895	G	A
7	chr7:129488881:A:G	0	129488881	G	A
7	chr7:129488935:T:C	0	129488935	C	T
7	chr7:129489741:G:A	0	129489741	A	G
7	chr7:129489899:A:G	0	129489899	G	A
7	chr7:129490141:G:T	0	129490141	T	G
7	chr7:129490723:A:C	0	129490723	C	A
7	chr7:129491883:T:C	0	129491883	C	T
7	chr7:129491953:C:T	0	129491953	T	C
7	chr7:129491962:C:T	0	129491962	T	C
7	chr7:129492839:A:C	0	129492839	C	A
7	chr7:129494131:T:TG	0	129494131	TG	T
7	chr7:129494959:T:A	0	129494959	A	T
7	chr7:129495539:T:C	0	129495539	C	T
7	chr7:129495929:G:A	0	129495929	A	G
7	chr7:129496316:TC:T	0	129496316	T	TC
7	chr7:129496842:C:T	0	129496842	T	C
7	chr7:129497999:T:C	0	129497999	C	T
7	chr7:129499584:T:C	0	129499584	C	T
7	chr7:129499805:T:C	0	129499805	C	T
7	chr7:129499909:T:C	0	129499909	C	T
7	chr7:129500149:C:T	0	129500149	T	C
7	chr7:129500820:A:T	0	129500820	T	A
7	chr7:129500867:C:G	0	129500867	G	C
7	chr7:129502934:G:A	0	129502934	A	G
7	chr7:129503971:G:A	0	129503971	A	G
7	chr7:129504373:C:T	0	129504373	T	C
7	chr7:129504826:C:T	0	129504826	T	C
7	chr7:129504855:G:A	0	129504855	A	G
7	chr7:129505548:G:A	0	129505548	A	G
7	chr7:129505634:G:A	0	129505634	A	G
7	chr7:129505824:C:T	0	129505824	T	C
7	chr7:129506309:G:A	0	129506309	A	G
7	chr7:129507644:T:G	0	129507644	G	T
7	chr7:129508217:A:G	0	129508217	G	A
7	chr7:129508382:A:T	0	129508382	T	A
7	chr7:129511246:A:T	0	129511246	T	A
7	chr7:129513412:A:G	0	129513412	G	A
7	chr7:129515316:G:A	0	129515316	A	G
7	chr7:129515465:G:T	0	129515465	T	G
7	chr7:129515471:G:A	0	129515471	A	G
7	chr7:129515491:T:A	0	129515491	A	T
7	chr7:129516077:G:A	0	129516077	A	G
7	chr7:129516095:A:G	0	129516095	G	A
7	chr7:129516096:A:G	0	129516096	G	A
7	chr7:129516740:G:A	0	129516740	A	G
7	chr7:129517113:G:T	0	129517113	T	G
7	chr7:129517169:A:G	0	129517169	G	A
7	chr7:129517194:C:T	0	129517194	T	C
7	chr7:129517579:C:T	0	129517579	T	C
7	chr7:129517630:C:T	0	129517630	T	C
7	chr7:129517655:C:T	0	129517655	T	C
7	chr7:129517660:T:C	0	129517660	C	T
7	chr7:129518192:A:C	0	129518192	C	A
7	chr7:129518981:T:C	0	129518981	C	T
7	chr7:129519427:G:A	0	129519427	A	G
7	chr7:129519498:G:A	0	129519498	A	G
7	chr7:129519771:G:A	0	129519771	A	G
7	chr7:129519798:C:T	0	129519798	T	C
7	chr7:129521256:G:A	0	129521256	A	G
7	chr7:129521406:A:G	0	129521406	G	A
7	chr7:129521521:G:A	0	129521521	A	G
7	chr7:129521683:G:C	0	129521683	C	G
7	chr7:129522468:A:AC	0	129522468	AC	A
7	chr7:129522522:C:T	0	129522522	T	C
7	chr7:129522737:A:G	0	129522737	G	A
7	chr7:129522747:A:G	0	129522747	G	A
7	chr7:129522872:G:A	0	129522872	A	G
7	chr7:129523189:C:T	0	129523189	T	C
7	chr7:129523285:T:A	0	129523285	A	T
7	chr7:129523414:A:G	0	129523414	G	A
7	chr7:129523773:A:G	0	129523773	G	A
7	chr7:129523949:A:G	0	129523949	G	A
7	chr7:129524097:G:C	0	129524097	C	G
7	chr7:129524287:CA:C	0	129524287	C	CA
7	chr7:129524294:A:G	0	129524294	G	A
7	chr7:129524695:C:A	0	129524695	A	C
7	chr7:129524856:T:C	0	129524856	C	T
7	chr7:129524877:G:A	0	129524877	A	G
7	chr7:129524902:C:CA	0	129524902	CA	C
7	chr7:129525185:C:T	0	129525185	T	C
7	chr7:129525492:G:A	0	129525492	A	G
7	chr7:129525545:A:G	0	129525545	G	A
7	chr7:129525700:T:C	0	129525700	C	T
7	chr7:129525814:G:A	0	129525814	A	G
7	chr7:129525897:ATGTCC:A	0	129525897	A	ATGTCC
7	chr7:129526357:A:T	0	129526357	T	A
7	chr7:129526382:G:A	0	129526382	A	G
7	chr7:129526601:T:C	0	129526601	C	T
7	chr7:129527024:C:T	0	129527024	T	C
7	chr7:129527075:G:A	0	129527075	A	G
7	chr7:129527196:A:G	0	129527196	G	A
7	chr7:129527301:G:C	0	129527301	C	G
7	chr7:129527414:C:T	0	129527414	T	C
7	chr7:129527459:C:T	0	129527459	T	C
7	chr7:129527472:A:G	0	129527472	G	A
7	chr7:129527575:C:T	0	129527575	T	C
7	chr7:129527726:T:C	0	129527726	C	T
7	chr7:129528257:C:T	0	129528257	T	C
7	chr7:129528690:C:T	0	129528690	T	C
7	chr7:129528758:A:G	0	129528758	G	A
7	chr7:129529058:C:T	0	129529058	T	C
7	chr7:129529217:C:T	0	129529217	T	C
7	chr7:129529638:G:A	0	129529638	A	G
7	chr7:129529642:A:G	0	129529642	G	A
7	chr7:129530614:G:A	0	129530614	A	G
7	chr7:129530700:T:C	0	129530700	C	T
7	chr7:129530744:A:G	0	129530744	G	A
7	chr7:129530853:AG:A	0	129530853	A	AG
7	chr7:129530882:A:G	0	129530882	G	A
7	chr7:129530960:A:G	0	129530960	G	A
7	chr7:129531655:T:C	0	129531655	C	T
7	chr7:129531699:A:C	0	129531699	C	A
7	chr7:129531826:AC:A	0	129531826	A	AC
7	chr7:129531837:T:C	0	129531837	C	T
7	chr7:129532014:CTAGGATATAGAAGG:C	0	129532014	C	CTAGGATATAGAAGG
7	chr7:129532148:T:C	0	129532148	C	T
7	chr7:129532353:A:C	0	129532353	C	A
7	chr7:129532384:T:C	0	129532384	C	T
7	chr7:129532629:A:T	0	129532629	T	A
7	chr7:129532663:C:G	0	129532663	G	C
7	chr7:129532769:C:T	0	129532769	T	C
7	chr7:129533869:A:G	0	129533869	G	A
7	chr7:129534348:G:A	0	129534348	A	G
7	chr7:129534388:A:G	0	129534388	G	A
7	chr7:129534407:A:G	0	129534407	G	A
7	chr7:129534451:G:A	0	129534451	A	G
7	chr7:129534591:C:T	0	129534591	T	C
7	chr7:129534737:G:A	0	129534737	A	G
7	chr7:129534778:A:G	0	129534778	G	A
7	chr7:129534779:C:T	0	129534779	T	C
7	chr7:129534841:A:G	0	129534841	G	A
7	chr7:129535030:T:G	0	129535030	G	T
7	chr7:129535243:C:T	0	129535243	T	C
7	chr7:129535244:A:G	0	129535244	G	A
7	chr7:129535329:A:C	0	129535329	C	A
7	chr7:129535934:C:T	0	129535934	T	C
7	chr7:129536265:G:A	0	129536265	A	G
7	chr7:129536335:T:G	0	129536335	G	T
7	chr7:129537130:G:A	0	129537130	A	G
7	chr7:129537565:C:T	0	129537565	T	C
7	chr7:129537746:A:G	0	129537746	G	A
7	chr7:129537990:C:T	0	129537990	T	C
7	chr7:129538198:C:T	0	129538198	T	C
7	chr7:129538518:T:C	0	129538518	C	T
7	chr7:129538741:G:A	0	129538741	A	G
7	chr7:129538915:C:T	0	129538915	T	C
7	chr7:129541389:C:T	0	129541389	T	C
7	chr7:129543178:C:T	0	129543178	T	C
7	chr7:129544319:G:A	0	129544319	A	G
7	chr7:129545574:A:G	0	129545574	G	A
7	chr7:129545626:GT:G	0	129545626	G	GT
7	chr7:129545844:G:A	0	129545844	A	G
7	chr7:129546780:C:T	0	129546780	T	C
7	chr7:129547013:C:T	0	129547013	T	C
7	chr7:129547195:G:A	0	129547195	A	G
7	chr7:129548049:G:C	0	129548049	C	G
7	chr7:129548357:T:C	0	129548357	C	T
7	chr7:129548646:T:C	0	129548646	C	T
7	chr7:129548900:A:C	0	129548900	C	A
7	chr7:129549338:CTTTTA:C	0	129549338	C	CTTTTA
7	chr7:129549504:C:T	0	129549504	T	C
7	chr7:129549635:C:T	0	129549635	T	C
7	chr7:129549809:A:G	0	129549809	G	A
7	chr7:129550390:A:G	0	129550390	G	A
7	chr7:129552162:G:C	0	129552162	C	G
7	chr7:129552242:C:CT	0	129552242	CT	C
7	chr7:129552510:G:C	0	129552510	C	G
7	chr7:129552557:C:T	0	129552557	T	C
7	chr7:129553078:G:A	0	129553078	A	G
7	chr7:129553246:C:G	0	129553246	G	C
7	chr7:129554251:C:T	0	129554251	T	C
7	chr7:129554876:A:G	0	129554876	G	A
7	chr7:129555106:A:G	0	129555106	G	A
7	chr7:129555705:G:A	0	129555705	A	G
7	chr7:129556551:A:G	0	129556551	G	A
7	chr7:129557147:G:A	0	129557147	A	G
7	chr7:129557466:C:T	0	129557466	T	C
7	chr7:129557864:C:T	0	129557864	T	C
7	chr7:129557876:G:A	0	129557876	A	G
7	chr7:129558697:G:T	0	129558697	T	G
7	chr7:129559055:G:A	0	129559055	A	G
7	chr7:129559320:T:C	0	129559320	C	T
7	chr7:129559487:G:A	0	129559487	A	G
7	chr7:129559577:G:A	0	129559577	A	G
7	chr7:129559646:G:A	0	129559646	A	G
7	chr7:129559935:G:A	0	129559935	A	G
7	chr7:129560144:G:C	0	129560144	C	G
7	chr7:129560241:T:C	0	129560241	C	T
7	chr7:129561041:T:C	0	129561041	C	T
7	chr7:129561191:T:C	0	129561191	C	T
7	chr7:129561244:C:A	0	129561244	A	C
7	chr7:129561759:G:C	0	129561759	C	G
7	chr7:129562265:G:A	0	129562265	A	G
7	chr7:129562448:T:C	0	129562448	C	T
7	chr7:129563126:T:C	0	129563126	C	T
7	chr7:129564070:A:G	0	129564070	G	A
7	chr7:129564456:C:T	0	129564456	T	C
7	chr7:129564976:C:T	0	129564976	T	C
7	chr7:129565927:C:T	0	129565927	T	C
7	chr7:129566203:C:T	0	129566203	T	C
7	chr7:129566427:AAAAAAAAAAAG:A	0	129566427	A	AAAAAAAAAAAG
7	chr7:129568165:G:T	0	129568165	T	G
7	chr7:129568242:G:A	0	129568242	A	G
7	chr7:129569069:A:G	0	129569069	G	A
7	chr7:129569211:G:A	0	129569211	A	G
7	chr7:129569696:G:C	0	129569696	C	G
7	chr7:129570107:C:T	0	129570107	T	C
7	chr7:129570163:G:A	0	129570163	A	G
7	chr7:129570694:G:A	0	129570694	A	G
7	chr7:129571648:C:T	0	129571648	T	C
7	chr7:129572392:A:AT	0	129572392	AT	A
7	chr7:129572397:T:TAAA	0	129572397	TAAA	T
7	chr7:129572594:AATAG:A	0	129572594	A	AATAG
7	chr7:129574164:TG:T	0	129574164	T	TG
7	chr7:129574333:G:A	0	129574333	A	G
7	chr7:129574546:A:G	0	129574546	G	A
7	chr7:129574577:T:C	0	129574577	C	T
7	chr7:129575209:G:C	0	129575209	C	G
7	chr7:129575494:T:A	0	129575494	A	T
7	chr7:129577142:C:A	0	129577142	A	C
7	chr7:129577442:G:A	0	129577442	A	G
7	chr7:129577455:G:A	0	129577455	A	G
7	chr7:129577865:C:T	0	129577865	T	C
7	chr7:129577932:T:G	0	129577932	G	T
7	chr7:129578250:G:A	0	129578250	A	G
7	chr7:129578517:C:T	0	129578517	T	C
7	chr7:129579271:T:C	0	129579271	C	T
7	chr7:129579361:C:T	0	129579361	T	C
7	chr7:129579846:G:C	0	129579846	C	G
7	chr7:129581220:C:T	0	129581220	T	C
7	chr7:129581291:A:G	0	129581291	G	A
7	chr7:129581942:A:C	0	129581942	C	A
7	chr7:129583122:C:T	0	129583122	T	C
7	chr7:129583245:C:G	0	129583245	G	C
7	chr7:129583714:A:G	0	129583714	G	A
7	chr7:129583834:C:T	0	129583834	T	C
7	chr7:129584558:T:C	0	129584558	C	T
7	chr7:129585661:T:C	0	129585661	C	T
7	chr7:129587195:A:T	0	129587195	T	A
7	chr7:129589157:A:G	0	129589157	G	A
7	chr7:129589752:A:G	0	129589752	G	A
7	chr7:129589868:G:T	0	129589868	T	G
7	chr7:129589946:G:A	0	129589946	A	G
7	chr7:129591334:G:A	0	129591334	A	G
7	chr7:129591469:G:A	0	129591469	A	G
7	chr7:129591568:C:T	0	129591568	T	C
7	chr7:129591816:T:C	0	129591816	C	T
7	chr7:129592346:T:C	0	129592346	C	T
7	chr7:129592879:G:A	0	129592879	A	G
7	chr7:129592951:G:A	0	129592951	A	G
7	chr7:129593386:T:A	0	129593386	A	T
7	chr7:129593637:A:G	0	129593637	G	A
7	chr7:129595327:TGTGTG:T	0	129595327	T	TGTGTG
7	chr7:129595385:C:G	0	129595385	G	C
7	chr7:129595626:A:C	0	129595626	C	A
7	chr7:129595913:G:C	0	129595913	C	G
7	chr7:129596561:G:T	0	129596561	T	G
7	chr7:129597160:A:G	0	129597160	G	A
7	chr7:129597202:G:A	0	129597202	A	G
7	chr7:129598904:G:A	0	129598904	A	G
7	chr7:129599580:T:C	0	129599580	C	T
7	chr7:129599808:G:A	0	129599808	A	G
7	chr7:129599953:C:T	0	129599953	T	C
7	chr7:129601342:C:T	0	129601342	T	C
7	chr7:129601957:A:G	0	129601957	G	A
7	chr7:129601973:C:T	0	129601973	T	C
7	chr7:129602901:T:C	0	129602901	C	T
7	chr7:129603212:T:C	0	129603212	C	T
7	chr7:129603864:C:T	0	129603864	T	C
7	chr7:129604766:CTT:C	0	129604766	C	CTT
7	chr7:129604952:C:T	0	129604952	T	C
7	chr7:129606195:T:A	0	129606195	A	T
7	chr7:129606279:T:C	0	129606279	C	T
7	chr7:129606609:T:C	0	129606609	C	T
7	chr7:129606638:T:C	0	129606638	C	T
7	chr7:129606858:T:C	0	129606858	C	T
7	chr7:129607293:G:A	0	129607293	A	G
7	chr7:129607626:A:AGG	0	129607626	AGG	A
7	chr7:129608661:T:C	0	129608661	C	T
7	chr7:129609932:T:A	0	129609932	A	T
7	chr7:129610695:A:G	0	129610695	G	A
7	chr7:129611224:T:C	0	129611224	C	T
7	chr7:129613012:G:A	0	129613012	A	G
7	chr7:129613944:A:G	0	129613944	G	A
7	chr7:129614012:T:C	0	129614012	C	T
7	chr7:129614215:A:G	0	129614215	G	A
7	chr7:129614375:G:A	0	129614375	A	G
7	chr7:129614393:G:T	0	129614393	T	G
7	chr7:129614607:G:A	0	129614607	A	G
7	chr7:129615269:A:T	0	129615269	T	A
7	chr7:129616435:A:G	0	129616435	G	A
7	chr7:129616444:C:T	0	129616444	T	C
7	chr7:129616465:T:C	0	129616465	C	T
7	chr7:129617667:A:G	0	129617667	G	A
7	chr7:129617733:G:A	0	129617733	A	G
7	chr7:129618008:G:A	0	129618008	A	G
7	chr7:129618758:A:G	0	129618758	G	A
7	chr7:129618796:G:A	0	129618796	A	G
7	chr7:129618830:G:A	0	129618830	A	G
7	chr7:129619293:G:A	0	129619293	A	G
7	chr7:129619951:T:A	0	129619951	A	T
7	chr7:129620369:G:A	0	129620369	A	G
7	chr7:129620666:A:G	0	129620666	G	A
7	chr7:129620693:C:T	0	129620693	T	C
7	chr7:129623386:T:A	0	129623386	A	T
7	chr7:129624190:A:G	0	129624190	G	A
7	chr7:129625314:G:A	0	129625314	A	G
7	chr7:129625959:A:G	0	129625959	G	A
7	chr7:129626576:T:C	0	129626576	C	T
7	chr7:129626650:T:C	0	129626650	C	T
7	chr7:129626918:G:T	0	129626918	T	G
7	chr7:129627266:A:G	0	129627266	G	A
7	chr7:129628188:T:C	0	129628188	C	T
7	chr7:129628454:C:T	0	129628454	T	C
7	chr7:129628779:G:A	0	129628779	A	G
7	chr7:129631725:A:G	0	129631725	G	A
7	chr7:129632518:G:A	0	129632518	A	G
7	chr7:129633002:AG:A	0	129633002	A	AG
7	chr7:129634164:A:G	0	129634164	G	A
7	chr7:129634424:A:G	0	129634424	G	A
7	chr7:129636214:T:TTTAA	0	129636214	TTTAA	T
7	chr7:129637591:T:A	0	129637591	A	T
7	chr7:129637647:C:T	0	129637647	T	C
7	chr7:129640667:G:A	0	129640667	A	G
7	chr7:129641749:G:A	0	129641749	A	G
7	chr7:129641907:C:A	0	129641907	A	C
7	chr7:129642078:C:A	0	129642078	A	C
7	chr7:129643858:A:G	0	129643858	G	A
7	chr7:129644342:A:G	0	129644342	G	A
7	chr7:129645555:G:A	0	129645555	A	G
7	chr7:129646134:G:A	0	129646134	A	G
7	chr7:129646596:A:G	0	129646596	G	A
7	chr7:129647225:G:T	0	129647225	T	G
7	chr7:129647781:T:A	0	129647781	A	T
7	chr7:129648270:T:C	0	129648270	C	T
7	chr7:129650719:G:A	0	129650719	A	G
7	chr7:129651440:TAGAG:T	0	129651440	T	TAGAG
7	chr7:129653153:A:C	0	129653153	C	A
7	chr7:129653981:C:A	0	129653981	A	C
7	chr7:129655952:A:G	0	129655952	G	A
7	chr7:129656279:G:A	0	129656279	A	G
7	chr7:129656871:C:T	0	129656871	T	C
7	chr7:129658076:A:G	0	129658076	G	A
7	chr7:129658296:C:T	0	129658296	T	C
7	chr7:129658351:G:A	0	129658351	A	G
7	chr7:129659822:A:G	0	129659822	G	A
7	chr7:129662529:A:G	0	129662529	G	A
7	chr7:129662871:G:A	0	129662871	A	G
7	chr7:129663534:G:A	0	129663534	A	G
7	chr7:129663931:T:C	0	129663931	C	T
7	chr7:129663946:G:A	0	129663946	A	G
7	chr7:129664887:G:A	0	129664887	A	G
7	chr7:129665151:C:T	0	129665151	T	C
7	chr7:129665451:A:G	0	129665451	G	A
7	chr7:129667165:A:C	0	129667165	C	A
7	chr7:129667902:G:A	0	129667902	A	G
7	chr7:129668964:T:C	0	129668964	C	T
7	chr7:129669004:G:A	0	129669004	A	G
7	chr7:129670252:T:C	0	129670252	C	T
7	chr7:129670283:A:G	0	129670283	G	A
7	chr7:129672730:G:A	0	129672730	A	G
7	chr7:129673760:G:C	0	129673760	C	G
7	chr7:129673855:T:C	0	129673855	C	T
7	chr7:129674428:G:A	0	129674428	A	G
7	chr7:129674976:T:C	0	129674976	C	T
7	chr7:129676389:G:A	0	129676389	A	G
7	chr7:129680762:G:A	0	129680762	A	G
7	chr7:129681351:T:C	0	129681351	C	T
7	chr7:129681463:A:G	0	129681463	G	A
7	chr7:129681483:G:A	0	129681483	A	G
7	chr7:129687556:G:A	0	129687556	A	G
7	chr7:129688723:A:G	0	129688723	G	A
7	chr7:129688898:G:A	0	129688898	A	G
7	chr7:129689304:G:A	0	129689304	A	G
7	chr7:129689421:G:A	0	129689421	A	G
7	chr7:129689568:C:T	0	129689568	T	C
7	chr7:129689778:C:T	0	129689778	T	C
7	chr7:129689833:A:G	0	129689833	G	A
7	chr7:129690513:C:T	0	129690513	T	C
7	chr7:129692257:A:G	0	129692257	G	A
7	chr7:129693106:T:C	0	129693106	C	T
7	chr7:129693700:G:A	0	129693700	A	G
7	chr7:129694065:G:A	0	129694065	A	G
7	chr7:129694706:T:C	0	129694706	C	T
7	chr7:129697115:A:C	0	129697115	C	A
7	chr7:129697266:G:A	0	129697266	A	G
7	chr7:129697955:C:G	0	129697955	G	C
7	chr7:129699718:G:C	0	129699718	C	G
7	chr7:129700159:G:T	0	129700159	T	G
7	chr7:129701902:A:T	0	129701902	T	A
7	chr7:129702203:A:G	0	129702203	G	A
7	chr7:129702518:ATC:A	0	129702518	A	ATC
7	chr7:129702564:G:A	0	129702564	A	G
7	chr7:129702741:A:C	0	129702741	C	A
7	chr7:129704127:T:A	0	129704127	A	T
7	chr7:129704314:C:T	0	129704314	T	C
7	chr7:129704837:G:A	0	129704837	A	G
7	chr7:129704845:C:G	0	129704845	G	C
7	chr7:129704979:A:T	0	129704979	T	A
7	chr7:129708211:A:C	0	129708211	C	A
7	chr7:129709547:C:T	0	129709547	T	C
7	chr7:129709808:G:A	0	129709808	A	G
7	chr7:129711604:C:G	0	129711604	G	C
7	chr7:129712497:G:A	0	129712497	A	G
7	chr7:129713737:T:C	0	129713737	C	T
7	chr7:129715071:G:A	0	129715071	A	G
7	chr7:129715862:G:A	0	129715862	A	G
7	chr7:129716014:A:AC	0	129716014	AC	A
7	chr7:129716366:G:A	0	129716366	A	G
7	chr7:129717096:A:G	0	129717096	G	A
7	chr7:129717099:T:G	0	129717099	G	T
7	chr7:129717458:T:C	0	129717458	C	T
7	chr7:129717738:T:C	0	129717738	C	T
7	chr7:129717990:G:T	0	129717990	T	G
7	chr7:129718636:G:A	0	129718636	A	G
7	chr7:129719146:A:T	0	129719146	T	A
7	chr7:129719294:G:A	0	129719294	A	G
7	chr7:129719896:A:T	0	129719896	T	A
7	chr7:129720361:G:A	0	129720361	A	G
7	chr7:129720992:A:G	0	129720992	G	A
7	chr7:129721374:T:C	0	129721374	C	T
7	chr7:129721858:G:A	0	129721858	A	G
7	chr7:129722387:G:A	0	129722387	A	G
7	chr7:129722825:T:G	0	129722825	G	T
7	chr7:129723929:T:C	0	129723929	C	T
7	chr7:129724077:C:T	0	129724077	T	C
7	chr7:129724389:G:A	0	129724389	A	G
7	chr7:129725050:A:T	0	129725050	T	A
7	chr7:129725624:G:A	0	129725624	A	G
7	chr7:129728772:G:T	0	129728772	T	G
7	chr7:129729701:A:G	0	129729701	G	A
7	chr7:129730667:T:C	0	129730667	C	T
7	chr7:129731172:C:A	0	129731172	A	C
7	chr7:129731397:G:C	0	129731397	C	G
7	chr7:129731673:G:C	0	129731673	C	G
7	chr7:129731909:G:A	0	129731909	A	G
7	chr7:129732245:G:C	0	129732245	C	G
7	chr7:129732458:C:G	0	129732458	G	C
7	chr7:129732694:C:G	0	129732694	G	C
7	chr7:129733328:G:A	0	129733328	A	G
7	chr7:129733344:G:A	0	129733344	A	G
7	chr7:129733983:G:A	0	129733983	A	G
7	chr7:129734366:T:C	0	129734366	C	T
7	chr7:129734581:C:T	0	129734581	T	C
7	chr7:129734817:A:G	0	129734817	G	A
7	chr7:129735363:A:C	0	129735363	C	A
7	chr7:129738349:C:T	0	129738349	T	C
7	chr7:129738800:C:T	0	129738800	T	C
7	chr7:129739173:T:C	0	129739173	C	T
7	chr7:129739961:C:T	0	129739961	T	C
7	chr7:129740403:T:C	0	129740403	C	T
7	chr7:129740435:G:A	0	129740435	A	G
7	chr7:129740467:T:C	0	129740467	C	T
7	chr7:129740581:C:T	0	129740581	T	C
7	chr7:129741316:C:G	0	129741316	G	C
7	chr7:129742350:C:CT	0	129742350	CT	C
7	chr7:129743155:G:T	0	129743155	T	G
7	chr7:129744598:G:A	0	129744598	A	G
7	chr7:129744902:AG:A	0	129744902	A	AG
7	chr7:129745203:A:C	0	129745203	C	A
7	chr7:129745296:T:C	0	129745296	C	T
7	chr7:129746922:C:G	0	129746922	G	C
7	chr7:129747540:A:C	0	129747540	C	A
7	chr7:129748677:TGATGG:T	0	129748677	T	TGATGG
7	chr7:129748807:T:G	0	129748807	G	T
7	chr7:129749055:A:G	0	129749055	G	A
7	chr7:129750073:G:C	0	129750073	C	G
7	chr7:129750755:T:G	0	129750755	G	T
7	chr7:129751318:T:C	0	129751318	C	T
7	chr7:129751672:C:CTT	0	129751672	CTT	C
7	chr7:129752029:A:G	0	129752029	G	A
7	chr7:129752041:C:T	0	129752041	T	C
7	chr7:129752840:G:A	0	129752840	A	G
7	chr7:129753322:G:T	0	129753322	T	G
7	chr7:129753532:A:T	0	129753532	T	A
7	chr7:129754396:G:A	0	129754396	A	G
7	chr7:129754400:T:C	0	129754400	C	T
7	chr7:129754651:T:G	0	129754651	G	T
7	chr7:129755911:A:G	0	129755911	G	A
7	chr7:129757804:T:C	0	129757804	C	T
7	chr7:129758681:C:T	0	129758681	T	C
7	chr7:129759002:A:T	0	129759002	T	A
7	chr7:129759778:A:G	0	129759778	G	A
7	chr7:129760069:G:A	0	129760069	A	G
7	chr7:129760459:C:T	0	129760459	T	C
7	chr7:129760568:C:T	0	129760568	T	C
7	chr7:129760612:A:ACT	0	129760612	ACT	A
7	chr7:129762215:A:C	0	129762215	C	A
7	chr7:129762448:T:C	0	129762448	C	T
7	chr7:129762610:C:A	0	129762610	A	C
7	chr7:129763320:A:T	0	129763320	T	A
7	chr7:129763641:G:A	0	129763641	A	G
7	chr7:129763694:G:A	0	129763694	A	G
7	chr7:129764155:T:C	0	129764155	C	T
7	chr7:129764506:A:G	0	129764506	G	A
7	chr7:129764740:C:G	0	129764740	G	C
7	chr7:129765841:C:T	0	129765841	T	C
7	chr7:129765897:A:G	0	129765897	G	A
7	chr7:129765934:C:T	0	129765934	T	C
7	chr7:129765938:T:C	0	129765938	C	T
7	chr7:129766072:T:C	0	129766072	C	T
7	chr7:129766488:C:A	0	129766488	A	C
7	chr7:129766882:G:A	0	129766882	A	G
7	chr7:129767421:C:T	0	129767421	T	C
7	chr7:129767724:A:G	0	129767724	G	A
7	chr7:129767775:A:C	0	129767775	C	A
7	chr7:129768083:A:G	0	129768083	G	A
7	chr7:129768190:C:T	0	129768190	T	C
7	chr7:129768484:T:C	0	129768484	C	T
7	chr7:129768485:G:A	0	129768485	A	G
7	chr7:129768526:C:G	0	129768526	G	C
7	chr7:129768723:G:T	0	129768723	T	G
7	chr7:129769710:C:G	0	129769710	G	C
7	chr7:129770304:G:A	0	129770304	A	G
7	chr7:129770355:G:A	0	129770355	A	G
7	chr7:129771637:A:G	0	129771637	G	A
7	chr7:129772135:G:A	0	129772135	A	G
7	chr7:129772989:C:T	0	129772989	T	C
7	chr7:129773221:C:A	0	129773221	A	C
7	chr7:129774400:G:A	0	129774400	A	G
7	chr7:129775479:A:C	0	129775479	C	A
7	chr7:129776930:C:T	0	129776930	T	C
7	chr7:129777684:T:A	0	129777684	A	T
7	chr7:129777839:C:T	0	129777839	T	C
7	chr7:129777890:C:T	0	129777890	T	C
7	chr7:129778156:C:T	0	129778156	T	C
7	chr7:129779094:A:T	0	129779094	T	A
7	chr7:129779522:C:T	0	129779522	T	C
7	chr7:129780041:G:A	0	129780041	A	G
7	chr7:129781843:G:A	0	129781843	A	G
7	chr7:129782296:A:G	0	129782296	G	A
7	chr7:129782654:T:A	0	129782654	A	T
7	chr7:129782998:C:CTATG	0	129782998	CTATG	C
7	chr7:129783296:C:T	0	129783296	T	C
7	chr7:129783969:G:A	0	129783969	A	G
7	chr7:129784611:T:C	0	129784611	C	T
7	chr7:129784718:C:T	0	129784718	T	C
7	chr7:129786070:T:C	0	129786070	C	T
7	chr7:129787048:AC:A	0	129787048	A	AC
7	chr7:129787361:G:A	0	129787361	A	G
7	chr7:129788681:T:C	0	129788681	C	T
7	chr7:129789490:T:TGGA	0	129789490	TGGA	T
7	chr7:129789824:C:T	0	129789824	T	C
7	chr7:129790521:A:G	0	129790521	G	A
7	chr7:129790533:G:T	0	129790533	T	G
7	chr7:129790604:T:G	0	129790604	G	T
7	chr7:129790716:T:C	0	129790716	C	T
7	chr7:129790741:C:T	0	129790741	T	C
7	chr7:129790821:T:C	0	129790821	C	T
7	chr7:129790828:T:C	0	129790828	C	T
7	chr7:129791154:G:A	0	129791154	A	G
7	chr7:129791283:G:A	0	129791283	A	G
7	chr7:129791689:C:T	0	129791689	T	C
7	chr7:129791723:A:G	0	129791723	G	A
7	chr7:129791805:G:A	0	129791805	A	G
7	chr7:129791972:C:T	0	129791972	T	C
7	chr7:129792137:G:A	0	129792137	A	G
7	chr7:129792254:G:C	0	129792254	C	G
7	chr7:129792417:A:C	0	129792417	C	A
7	chr7:129793974:G:A	0	129793974	A	G
7	chr7:129794054:G:A	0	129794054	A	G
7	chr7:129794452:T:C	0	129794452	C	T
7	chr7:129794551:C:G	0	129794551	G	C
7	chr7:129795002:C:T	0	129795002	T	C
7	chr7:129795141:C:T	0	129795141	T	C
7	chr7:129795284:C:T	0	129795284	T	C
7	chr7:129795351:T:C	0	129795351	C	T
7	chr7:129795645:C:A	0	129795645	A	C
7	chr7:129795680:G:A	0	129795680	A	G
7	chr7:129795714:C:A	0	129795714	A	C
7	chr7:129795741:T:A	0	129795741	A	T
7	chr7:129795796:C:T	0	129795796	T	C
7	chr7:129795967:G:A	0	129795967	A	G
7	chr7:129796449:T:C	0	129796449	C	T
7	chr7:129796507:C:T	0	129796507	T	C
7	chr7:129797044:A:G	0	129797044	G	A
7	chr7:129798078:A:G	0	129798078	G	A
7	chr7:129798516:TACCTGGGG:T	0	129798516	T	TACCTGGGG
7	chr7:129798800:C:T	0	129798800	T	C
7	chr7:129799296:C:T	0	129799296	T	C
7	chr7:129799602:A:G	0	129799602	G	A
7	chr7:129800591:C:T	0	129800591	T	C
7	chr7:129801583:G:A	0	129801583	A	G
7	chr7:129802438:G:A	0	129802438	A	G
7	chr7:129802827:C:A	0	129802827	A	C
7	chr7:129804421:G:A	0	129804421	A	G
7	chr7:129805364:C:T	0	129805364	T	C
7	chr7:129805371:T:C	0	129805371	C	T
7	chr7:129805406:G:T	0	129805406	T	G
7	chr7:129805412:T:C	0	129805412	C	T
7	chr7:129805436:G:A	0	129805436	A	G
7	chr7:129806012:A:G	0	129806012	G	A
7	chr7:129807067:C:T	0	129807067	T	C
7	chr7:129807459:G:C	0	129807459	C	G
7	chr7:129809247:C:T	0	129809247	T	C
7	chr7:129809582:A:G	0	129809582	G	A
7	chr7:129810007:C:T	0	129810007	T	C
7	chr7:129810557:TC:T	0	129810557	T	TC
7	chr7:129810663:T:C	0	129810663	C	T
7	chr7:129810691:G:A	0	129810691	A	G
7	chr7:129811015:T:C	0	129811015	C	T
7	chr7:129811104:G:A	0	129811104	A	G
7	chr7:129811156:G:T	0	129811156	T	G
7	chr7:129811359:G:A	0	129811359	A	G
7	chr7:129813189:ACT:A	0	129813189	A	ACT
7	chr7:129813199:A:C	0	129813199	C	A
7	chr7:129814977:T:C	0	129814977	C	T
7	chr7:129815007:A:G	0	129815007	G	A
7	chr7:129815373:T:C	0	129815373	C	T
7	chr7:129816456:C:T	0	129816456	T	C
7	chr7:129816536:T:C	0	129816536	C	T
7	chr7:129817601:T:C	0	129817601	C	T
7	chr7:129818187:C:G	0	129818187	G	C
7	chr7:129819435:T:C	0	129819435	C	T
7	chr7:129819671:A:G	0	129819671	G	A
7	chr7:129819738:A:G	0	129819738	G	A
7	chr7:129820244:A:G	0	129820244	G	A
7	chr7:129820949:A:G	0	129820949	G	A
7	chr7:129821471:T:C	0	129821471	C	T
7	chr7:129821476:C:T	0	129821476	T	C
7	chr7:129821546:A:C	0	129821546	C	A
7	chr7:129821937:A:G	0	129821937	G	A
7	chr7:129821991:C:T	0	129821991	T	C
7	chr7:129822539:C:T	0	129822539	T	C
7	chr7:129822912:A:G	0	129822912	G	A
7	chr7:129822932:T:TA	0	129822932	TA	T
7	chr7:129824951:G:A	0	129824951	A	G
7	chr7:129825769:A:T	0	129825769	T	A
7	chr7:129827046:G:A	0	129827046	A	G
7	chr7:129828056:A:T	0	129828056	T	A
7	chr7:129828097:C:T	0	129828097	T	C
7	chr7:129828652:T:G	0	129828652	G	T
7	chr7:129828819:C:T	0	129828819	T	C
7	chr7:129829276:C:T	0	129829276	T	C
7	chr7:129829801:G:A	0	129829801	A	G
7	chr7:129829853:A:G	0	129829853	G	A
7	chr7:129829879:T:C	0	129829879	C	T
7	chr7:129830231:G:A	0	129830231	A	G
7	chr7:129830442:C:T	0	129830442	T	C
7	chr7:129831121:C:T	0	129831121	T	C
7	chr7:129832079:G:T	0	129832079	T	G
7	chr7:129832441:C:G	0	129832441	G	C
7	chr7:129835483:G:A	0	129835483	A	G
7	chr7:129839070:A:AC	0	129839070	AC	A
7	chr7:129839298:T:C	0	129839298	C	T
7	chr7:129839721:T:G	0	129839721	G	T
7	chr7:129839803:A:G	0	129839803	G	A
7	chr7:129840133:G:A	0	129840133	A	G
7	chr7:129840282:C:T	0	129840282	T	C
7	chr7:129840979:C:T	0	129840979	T	C
7	chr7:129842188:T:TG	0	129842188	TG	T
7	chr7:129842418:G:A	0	129842418	A	G
7	chr7:129842623:C:T	0	129842623	T	C
7	chr7:129843024:A:G	0	129843024	G	A
7	chr7:129843347:C:G	0	129843347	G	C
7	chr7:129844666:T:C	0	129844666	C	T
7	chr7:129844991:G:A	0	129844991	A	G
7	chr7:129845890:A:G	0	129845890	G	A
7	chr7:129847619:G:T	0	129847619	T	G
7	chr7:129848356:A:G	0	129848356	G	A
7	chr7:129849163:GCAAA:G	0	129849163	G	GCAAA
7	chr7:129850473:A:G	0	129850473	G	A
7	chr7:129850556:G:A	0	129850556	A	G
7	chr7:129851317:T:C	0	129851317	C	T
7	chr7:129851851:G:T	0	129851851	T	G
7	chr7:129852307:A:G	0	129852307	G	A
7	chr7:129853936:C:T	0	129853936	T	C
7	chr7:129854530:C:T	0	129854530	T	C
7	chr7:129854942:C:T	0	129854942	T	C
7	chr7:129856026:G:C	0	129856026	C	G
7	chr7:129856453:T:C	0	129856453	C	T
7	chr7:129856534:AAATGT:A	0	129856534	A	AAATGT
7	chr7:129856600:C:G	0	129856600	G	C
7	chr7:129856721:A:G	0	129856721	G	A
7	chr7:129857358:C:T	0	129857358	T	C
7	chr7:129857796:T:C	0	129857796	C	T
7	chr7:129857841:C:G	0	129857841	G	C
7	chr7:129858821:C:T	0	129858821	T	C
7	chr7:129859383:G:A	0	129859383	A	G
7	chr7:129859392:A:G	0	129859392	G	A
7	chr7:129859782:A:ACT	0	129859782	ACT	A
7	chr7:129859896:A:T	0	129859896	T	A
7	chr7:129860047:T:C	0	129860047	C	T
7	chr7:129860490:A:C	0	129860490	C	A
7	chr7:129860962:A:G	0	129860962	G	A
7	chr7:129861269:A:G	0	129861269	G	A
7	chr7:129861350:A:C	0	129861350	C	A
7	chr7:129861495:T:C	0	129861495	C	T
7	chr7:129861810:G:C	0	129861810	C	G
7	chr7:129861827:G:A	0	129861827	A	G
7	chr7:129861914:C:T	0	129861914	T	C
7	chr7:129862086:C:T	0	129862086	T	C
7	chr7:129862621:G:A	0	129862621	A	G
7	chr7:129862674:G:C	0	129862674	C	G
7	chr7:129863620:T:G	0	129863620	G	T
7	chr7:129863897:T:C	0	129863897	C	T
7	chr7:129863995:G:A	0	129863995	A	G
7	chr7:129864475:T:C	0	129864475	C	T
7	chr7:129864956:C:T	0	129864956	T	C
7	chr7:129865030:G:A	0	129865030	A	G
7	chr7:129865088:A:G	0	129865088	G	A
7	chr7:129865187:A:G	0	129865187	G	A
7	chr7:129865301:C:T	0	129865301	T	C
7	chr7:129865390:C:CGAA	0	129865390	CGAA	C
7	chr7:129865992:A:G	0	129865992	G	A
7	chr7:129866708:C:T	0	129866708	T	C
7	chr7:129866865:T:A	0	129866865	A	T
7	chr7:129867102:T:C	0	129867102	C	T
7	chr7:129868189:A:G	0	129868189	G	A
7	chr7:129868196:G:C	0	129868196	C	G
7	chr7:129868424:C:CA	0	129868424	CA	C
7	chr7:129868446:G:A	0	129868446	A	G
7	chr7:129868649:T:C	0	129868649	C	T
7	chr7:129868898:T:C	0	129868898	C	T
7	chr7:129869187:C:T	0	129869187	T	C
7	chr7:129869818:A:G	0	129869818	G	A
7	chr7:129869902:C:G	0	129869902	G	C
7	chr7:129870468:T:A	0	129870468	A	T
7	chr7:129870584:C:G	0	129870584	G	C
7	chr7:129870586:G:T	0	129870586	T	G
7	chr7:129871196:C:T	0	129871196	T	C
7	chr7:129871245:T:G	0	129871245	G	T
7	chr7:129871273:C:T	0	129871273	T	C
7	chr7:129871812:C:T	0	129871812	T	C
7	chr7:129871840:C:T	0	129871840	T	C
7	chr7:129872043:C:T	0	129872043	T	C
7	chr7:129872131:G:A	0	129872131	A	G
7	chr7:129872144:C:T	0	129872144	T	C
7	chr7:129872253:G:C	0	129872253	C	G
7	chr7:129873119:C:T	0	129873119	T	C
7	chr7:129873168:G:A	0	129873168	A	G
7	chr7:129873560:G:A	0	129873560	A	G
7	chr7:129873980:A:C	0	129873980	C	A
7	chr7:129874167:A:G	0	129874167	G	A
7	chr7:129874371:A:G	0	129874371	G	A
7	chr7:129874585:T:A	0	129874585	A	T
7	chr7:129874748:G:C	0	129874748	C	G
7	chr7:129875938:C:T	0	129875938	T	C
7	chr7:129876317:C:A	0	129876317	A	C
7	chr7:129876686:C:T	0	129876686	T	C
7	chr7:129876941:A:G	0	129876941	G	A
7	chr7:129876958:T:C	0	129876958	C	T
7	chr7:129877245:A:C	0	129877245	C	A
7	chr7:129877706:T:C	0	129877706	C	T
7	chr7:129878254:C:G	0	129878254	G	C
7	chr7:129878480:A:G	0	129878480	G	A
7	chr7:129879182:G:C	0	129879182	C	G
7	chr7:129879715:C:T	0	129879715	T	C
7	chr7:129880315:T:C	0	129880315	C	T
7	chr7:129880695:T:TG	0	129880695	TG	T
7	chr7:129880725:T:C	0	129880725	C	T
7	chr7:129880743:T:C	0	129880743	C	T
7	chr7:129881548:C:T	0	129881548	T	C
7	chr7:129882535:T:C	0	129882535	C	T
7	chr7:129882624:A:G	0	129882624	G	A
7	chr7:129882930:T:C	0	129882930	C	T
7	chr7:129883529:G:T	0	129883529	T	G
7	chr7:129883893:T:C	0	129883893	C	T
7	chr7:129883969:G:A	0	129883969	A	G
7	chr7:129884040:G:A	0	129884040	A	G
7	chr7:129884340:A:C	0	129884340	C	A
7	chr7:129884661:C:T	0	129884661	T	C
7	chr7:129884752:T:A	0	129884752	A	T
7	chr7:129885603:C:A	0	129885603	A	C
7	chr7:129885992:G:A	0	129885992	A	G
7	chr7:129886046:G:C	0	129886046	C	G
7	chr7:129887387:A:G	0	129887387	G	A
7	chr7:129887732:C:T	0	129887732	T	C
7	chr7:129887905:G:A	0	129887905	A	G
7	chr7:129888196:G:A	0	129888196	A	G
7	chr7:129888409:C:T	0	129888409	T	C
7	chr7:129888818:A:G	0	129888818	G	A
7	chr7:129890178:T:C	0	129890178	C	T
7	chr7:129890809:T:C	0	129890809	C	T
7	chr7:129891005:G:A	0	129891005	A	G
7	chr7:129891049:T:C	0	129891049	C	T
7	chr7:129891313:A:G	0	129891313	G	A
7	chr7:129891707:C:G	0	129891707	G	C
7	chr7:129891757:T:A	0	129891757	A	T
7	chr7:129891818:A:C	0	129891818	C	A
7	chr7:129892127:T:C	0	129892127	C	T
7	chr7:129892601:A:G	0	129892601	G	A
7	chr7:129893302:C:T	0	129893302	T	C
7	chr7:129893814:A:G	0	129893814	G	A
7	chr7:129893887:A:G	0	129893887	G	A
7	chr7:129894779:G:A	0	129894779	A	G
7	chr7:129895261:G:A	0	129895261	A	G
7	chr7:129895584:T:C	0	129895584	C	T
7	chr7:129896095:C:T	0	129896095	T	C
7	chr7:129896562:C:T	0	129896562	T	C
7	chr7:129896773:A:G	0	129896773	G	A
7	chr7:129896815:T:C	0	129896815	C	T
7	chr7:129897826:T:C	0	129897826	C	T
7	chr7:129897950:C:A	0	129897950	A	C
7	chr7:129898680:C:T	0	129898680	T	C
7	chr7:129899925:C:T	0	129899925	T	C
7	chr7:129899956:C:T	0	129899956	T	C
7	chr7:129899960:T:A	0	129899960	A	T
7	chr7:129900091:C:T	0	129900091	T	C
7	chr7:129900548:T:C	0	129900548	C	T
7	chr7:129900837:A:G	0	129900837	G	A
7	chr7:129901664:A:G	0	129901664	G	A
7	chr7:129902921:C:A	0	129902921	A	C
7	chr7:129903060:C:A	0	129903060	A	C
7	chr7:129903359:C:G	0	129903359	G	C
7	chr7:129903598:A:ACAAAAAT	0	129903598	ACAAAAAT	A
7	chr7:129904358:G:A	0	129904358	A	G
7	chr7:129904426:G:T	0	129904426	T	G
7	chr7:129904649:A:C	0	129904649	C	A
7	chr7:129905121:C:T	0	129905121	T	C
7	chr7:129905267:G:C	0	129905267	C	G
7	chr7:129905868:G:C	0	129905868	C	G
7	chr7:129906262:G:A	0	129906262	A	G
7	chr7:129906832:T:C	0	129906832	C	T
7	chr7:129907168:G:A	0	129907168	A	G
7	chr7:129907505:G:A	0	129907505	A	G
7	chr7:129907508:T:C	0	129907508	C	T
7	chr7:129907708:A:G	0	129907708	G	A
7	chr7:129907995:A:G	0	129907995	G	A
7	chr7:129908775:A:G	0	129908775	G	A
7	chr7:129908792:C:T	0	129908792	T	C
7	chr7:129909201:A:G	0	129909201	G	A
7	chr7:129909328:G:A	0	129909328	A	G
7	chr7:129909883:C:G	0	129909883	G	C
7	chr7:129909895:T:C	0	129909895	C	T
7	chr7:129909961:T:A	0	129909961	A	T
7	chr7:129910419:G:C	0	129910419	C	G
7	chr7:129910614:T:G	0	129910614	G	T
7	chr7:129910837:A:G	0	129910837	G	A
7	chr7:129911594:G:C	0	129911594	C	G
7	chr7:129912107:G:A	0	129912107	A	G
7	chr7:129912320:T:C	0	129912320	C	T
7	chr7:129912586:T:C	0	129912586	C	T
7	chr7:129913589:TA:T	0	129913589	T	TA
7	chr7:129914329:G:A	0	129914329	A	G
7	chr7:129914418:T:C	0	129914418	C	T
7	chr7:129914765:G:A	0	129914765	A	G
7	chr7:129915265:G:A	0	129915265	A	G
7	chr7:129915403:G:A	0	129915403	A	G
7	chr7:129915528:T:C	0	129915528	C	T
7	chr7:129916117:G:A	0	129916117	A	G
7	chr7:129916173:T:C	0	129916173	C	T
7	chr7:129916273:C:T	0	129916273	T	C
7	chr7:129916767:G:A	0	129916767	A	G
7	chr7:129916872:C:T	0	129916872	T	C
7	chr7:129916994:A:G	0	129916994	G	A
7	chr7:129917991:G:A	0	129917991	A	G
7	chr7:129918184:C:T	0	129918184	T	C
7	chr7:129918438:A:G	0	129918438	G	A
7	chr7:129918555:G:T	0	129918555	T	G
7	chr7:129918570:T:C	0	129918570	C	T
7	chr7:129919398:T:G	0	129919398	G	T
7	chr7:129919881:G:A	0	129919881	A	G
7	chr7:129920028:C:CA	0	129920028	CA	C
7	chr7:129920156:C:T	0	129920156	T	C
7	chr7:129920385:T:C	0	129920385	C	T
7	chr7:129920395:G:A	0	129920395	A	G
7	chr7:129920833:A:T	0	129920833	T	A
7	chr7:129921496:A:G	0	129921496	G	A
7	chr7:129922183:C:T	0	129922183	T	C
7	chr7:129922223:G:A	0	129922223	A	G
7	chr7:129922520:A:G	0	129922520	G	A
7	chr7:129922825:G:A	0	129922825	A	G
7	chr7:129922904:T:C	0	129922904	C	T
7	chr7:129923286:C:T	0	129923286	T	C
7	chr7:129923406:G:A	0	129923406	A	G
7	chr7:129924294:T:C	0	129924294	C	T
7	chr7:129926027:AATT:A	0	129926027	A	AATT
7	chr7:129926751:GCTGA:G	0	129926751	G	GCTGA
7	chr7:129927828:C:T	0	129927828	T	C
7	chr7:129927852:A:G	0	129927852	G	A
7	chr7:129928203:T:C	0	129928203	C	T
7	chr7:129928374:A:G	0	129928374	G	A
7	chr7:129929571:G:C	0	129929571	C	G
7	chr7:129930157:T:C	0	129930157	C	T
7	chr7:129931423:G:A	0	129931423	A	G
7	chr7:129931770:G:A	0	129931770	A	G
7	chr7:129932066:C:A	0	129932066	A	C
7	chr7:129932274:C:A	0	129932274	A	C
7	chr7:129932812:GTCTA:G	0	129932812	G	GTCTA
7	chr7:129933482:A:G	0	129933482	G	A
7	chr7:129933632:TGACATCCACACA:T	0	129933632	T	TGACATCCACACA
7	chr7:129935392:G:A	0	129935392	A	G
7	chr7:129936010:G:A	0	129936010	A	G
7	chr7:129936025:C:T	0	129936025	T	C
7	chr7:129936341:T:C	0	129936341	C	T
7	chr7:129936537:T:C	0	129936537	C	T
7	chr7:129936839:G:A	0	129936839	A	G
7	chr7:129937157:G:A	0	129937157	A	G
7	chr7:129937460:A:C	0	129937460	C	A
7	chr7:129937914:T:A	0	129937914	A	T
7	chr7:129938702:G:A	0	129938702	A	G
7	chr7:129939485:T:G	0	129939485	G	T
7	chr7:129940590:C:T	0	129940590	T	C
7	chr7:129940839:C:A	0	129940839	A	C
7	chr7:129941498:C:T	0	129941498	T	C
7	chr7:129941799:G:A	0	129941799	A	G
7	chr7:129942060:G:A	0	129942060	A	G
7	chr7:129942379:C:G	0	129942379	G	C
7	chr7:129942773:T:C	0	129942773	C	T
7	chr7:129943220:C:G	0	129943220	G	C
7	chr7:129943289:C:T	0	129943289	T	C
7	chr7:129943527:TG:T	0	129943527	T	TG
7	chr7:129943529:AGTTG:A	0	129943529	A	AGTTG
7	chr7:129944108:GCACTTTGGGAGGC:G	0	129944108	G	GCACTTTGGGAGGC
7	chr7:129944898:A:C	0	129944898	C	A
7	chr7:129945944:T:C	0	129945944	C	T
7	chr7:129946006:A:G	0	129946006	G	A
7	chr7:129946021:T:C	0	129946021	C	T
7	chr7:129946056:TA:T	0	129946056	T	TA
7	chr7:129946221:T:TTC	0	129946221	TTC	T
7	chr7:129946349:G:A	0	129946349	A	G
7	chr7:129946355:G:A	0	129946355	A	G
7	chr7:129946398:A:G	0	129946398	G	A
7	chr7:129946754:T:G	0	129946754	G	T
7	chr7:129947043:G:GA	0	129947043	GA	G
7	chr7:129947384:T:G	0	129947384	G	T
7	chr7:129948107:G:A	0	129948107	A	G
7	chr7:129948410:A:G	0	129948410	G	A
7	chr7:129949957:C:T	0	129949957	T	C
7	chr7:129950028:T:C	0	129950028	C	T
7	chr7:129952677:G:A	0	129952677	A	G
7	chr7:129952700:CG:C	0	129952700	C	CG
7	chr7:129952702:C:T	0	129952702	T	C
7	chr7:129953499:T:C	0	129953499	C	T
7	chr7:129954480:A:G	0	129954480	G	A
7	chr7:129955705:T:G	0	129955705	G	T
7	chr7:129957716:T:G	0	129957716	G	T
7	chr7:129958496:C:T	0	129958496	T	C
7	chr7:129958672:A:T	0	129958672	T	A
7	chr7:129960588:C:T	0	129960588	T	C
7	chr7:129960948:A:G	0	129960948	G	A
7	chr7:129960974:C:T	0	129960974	T	C
7	chr7:129960990:T:C	0	129960990	C	T
7	chr7:129961054:T:C	0	129961054	C	T
7	chr7:129961244:A:G	0	129961244	G	A
7	chr7:129961596:G:A	0	129961596	A	G
7	chr7:129961755:A:C	0	129961755	C	A
7	chr7:129962123:G:A	0	129962123	A	G
7	chr7:129963317:T:C	0	129963317	C	T
7	chr7:129963357:T:C	0	129963357	C	T
7	chr7:129963362:TG:T	0	129963362	T	TG
7	chr7:129963810:TA:T	0	129963810	T	TA
7	chr7:129964560:T:G	0	129964560	G	T
7	chr7:129965393:C:T	0	129965393	T	C
7	chr7:129965971:G:A	0	129965971	A	G
7	chr7:129965981:A:G	0	129965981	G	A
7	chr7:129966117:G:A	0	129966117	A	G
7	chr7:129966148:A:C	0	129966148	C	A
7	chr7:129966189:T:A	0	129966189	A	T
7	chr7:129966651:C:A	0	129966651	A	C
7	chr7:129966999:T:A	0	129966999	A	T
7	chr7:129967004:A:G	0	129967004	G	A
7	chr7:129967080:G:A	0	129967080	A	G
7	chr7:129967347:T:C	0	129967347	C	T
7	chr7:129967478:A:G	0	129967478	G	A
7	chr7:129967534:G:A	0	129967534	A	G
7	chr7:129967665:A:G	0	129967665	G	A
7	chr7:129967876:G:A	0	129967876	A	G
7	chr7:129968302:G:T	0	129968302	T	G
7	chr7:129968390:G:A	0	129968390	A	G
7	chr7:129968875:A:G	0	129968875	G	A
7	chr7:129969490:C:A	0	129969490	A	C
7	chr7:129969507:A:G	0	129969507	G	A
7	chr7:129969589:C:T	0	129969589	T	C
7	chr7:129969841:C:T	0	129969841	T	C
7	chr7:129970679:T:G	0	129970679	G	T
7	chr7:129971052:G:T	0	129971052	T	G
7	chr7:129971136:T:C	0	129971136	C	T
7	chr7:129971164:A:G	0	129971164	G	A
7	chr7:129971819:A:T	0	129971819	T	A
7	chr7:129972246:T:C	0	129972246	C	T
7	chr7:129972348:A:G	0	129972348	G	A
7	chr7:129972402:C:T	0	129972402	T	C
7	chr7:129972403:A:G	0	129972403	G	A
7	chr7:129972670:C:T	0	129972670	T	C
7	chr7:129972903:T:C	0	129972903	C	T
7	chr7:129973400:CTCTG:C	0	129973400	C	CTCTG
7	chr7:129973443:T:C	0	129973443	C	T
7	chr7:129974014:A:G	0	129974014	G	A
7	chr7:129974619:C:T	0	129974619	T	C
7	chr7:129975120:T:G	0	129975120	G	T
7	chr7:129975858:T:C	0	129975858	C	T
7	chr7:129976097:G:A	0	129976097	A	G
7	chr7:129976333:T:C	0	129976333	C	T
7	chr7:129976762:A:G	0	129976762	G	A
7	chr7:129977259:G:T	0	129977259	T	G
7	chr7:129977517:T:C	0	129977517	C	T
7	chr7:129977887:G:A	0	129977887	A	G
7	chr7:129978246:G:A	0	129978246	A	G
7	chr7:129978478:T:C	0	129978478	C	T
7	chr7:129978807:C:T	0	129978807	T	C
7	chr7:129979174:G:A	0	129979174	A	G
7	chr7:129979359:G:C	0	129979359	C	G
7	chr7:129979436:G:A	0	129979436	A	G
7	chr7:129979447:G:A	0	129979447	A	G
7	chr7:129981300:A:G	0	129981300	G	A
7	chr7:129981459:C:A	0	129981459	A	C
7	chr7:129981897:AT:A	0	129981897	A	AT
7	chr7:129982020:G:C	0	129982020	C	G
7	chr7:129982198:G:C	0	129982198	C	G
7	chr7:129982793:C:A	0	129982793	A	C
7	chr7:129982983:A:G	0	129982983	G	A
7	chr7:129983375:C:T	0	129983375	T	C
7	chr7:129985015:T:C	0	129985015	C	T
7	chr7:129985314:A:G	0	129985314	G	A
7	chr7:129985703:A:C	0	129985703	C	A
7	chr7:129985840:G:A	0	129985840	A	G
7	chr7:129987699:G:A	0	129987699	A	G
7	chr7:129987731:A:G	0	129987731	G	A
7	chr7:129988004:TG:T	0	129988004	T	TG
7	chr7:129989092:A:C	0	129989092	C	A
7	chr7:129989154:A:G	0	129989154	G	A
7	chr7:129989723:C:T	0	129989723	T	C
7	chr7:129989815:A:G	0	129989815	G	A
7	chr7:129989940:G:A	0	129989940	A	G
7	chr7:129989997:G:A	0	129989997	A	G
7	chr7:129990125:G:A	0	129990125	A	G
7	chr7:129990745:G:A	0	129990745	A	G
7	chr7:129992241:A:T	0	129992241	T	A
7	chr7:129992411:C:T	0	129992411	T	C
7	chr7:129992960:G:A	0	129992960	A	G
7	chr7:129993302:A:G	0	129993302	G	A
7	chr7:129993324:A:C	0	129993324	C	A
7	chr7:129993885:A:G	0	129993885	G	A
7	chr7:129994127:C:T	0	129994127	T	C
7	chr7:129994449:C:T	0	129994449	T	C
7	chr7:129994875:A:G	0	129994875	G	A
7	chr7:129995320:T:C	0	129995320	C	T
7	chr7:129995377:G:A	0	129995377	A	G
7	chr7:129995770:G:A	0	129995770	A	G
7	chr7:129995805:A:T	0	129995805	T	A
7	chr7:129996213:C:T	0	129996213	T	C
7	chr7:129996341:G:A	0	129996341	A	G
7	chr7:129996466:G:A	0	129996466	A	G
7	chr7:129996935:C:T	0	129996935	T	C
7	chr7:129997074:C:CA	0	129997074	CA	C
7	chr7:129997493:C:T	0	129997493	T	C
7	chr7:129997854:C:A	0	129997854	A	C
7	chr7:129998062:G:A	0	129998062	A	G
7	chr7:129998537:A:G	0	129998537	G	A
7	chr7:129999127:T:C	0	129999127	C	T
7	chr7:129999199:G:A	0	129999199	A	G
7	chr7:129999941:C:A	0	129999941	A	C
7	chr7:129999977:C:T	0	129999977	T	C
7	chr7:129999995:T:C	0	129999995	C	T
7	chr7:130000346:G:A	0	130000346	A	G
7	chr7:130000357:C:T	0	130000357	T	C
7	chr7:130001255:C:T	0	130001255	T	C
7	chr7:130001700:A:C	0	130001700	C	A
7	chr7:130002042:T:C	0	130002042	C	T
7	chr7:130002064:C:T	0	130002064	T	C
7	chr7:130002583:GC:G	0	130002583	G	GC
7	chr7:130003086:G:A	0	130003086	A	G
7	chr7:130003479:C:T	0	130003479	T	C
7	chr7:130003737:G:A	0	130003737	A	G
7	chr7:130003833:C:T	0	130003833	T	C
7	chr7:130003938:C:T	0	130003938	T	C
7	chr7:130003997:A:T	0	130003997	T	A
7	chr7:130003998:C:G	0	130003998	G	C
7	chr7:130004199:A:C	0	130004199	C	A
7	chr7:130004413:C:T	0	130004413	T	C
7	chr7:130004579:TA:T	0	130004579	T	TA
7	chr7:130004846:C:T	0	130004846	T	C
7	chr7:130005247:A:G	0	130005247	G	A
7	chr7:130005753:A:G	0	130005753	G	A
7	chr7:130005958:G:A	0	130005958	A	G
7	chr7:130006048:C:T	0	130006048	T	C
7	chr7:130006053:C:T	0	130006053	T	C
7	chr7:130006894:A:G	0	130006894	G	A
7	chr7:130006944:A:G	0	130006944	G	A
7	chr7:130007645:G:A	0	130007645	A	G
7	chr7:130007821:T:C	0	130007821	C	T
7	chr7:130008019:C:T	0	130008019	T	C
7	chr7:130008025:A:G	0	130008025	G	A
7	chr7:130008393:G:A	0	130008393	A	G
7	chr7:130008433:A:G	0	130008433	G	A
7	chr7:130008790:A:G	0	130008790	G	A
7	chr7:130008868:T:C	0	130008868	C	T
7	chr7:130008990:C:A	0	130008990	A	C
7	chr7:130009690:T:C	0	130009690	C	T
7	chr7:130010088:C:T	0	130010088	T	C
7	chr7:130010309:GGGA:G	0	130010309	G	GGGA
7	chr7:130010515:GTGA:G	0	130010515	G	GTGA
7	chr7:130011599:C:T	0	130011599	T	C
7	chr7:130011666:G:T	0	130011666	T	G
7	chr7:130011777:G:A	0	130011777	A	G
7	chr7:130011967:G:A	0	130011967	A	G
7	chr7:130012598:C:T	0	130012598	T	C
7	chr7:130013391:G:T	0	130013391	T	G
7	chr7:130016036:G:A	0	130016036	A	G
7	chr7:130016851:T:TAAGC	0	130016851	TAAGC	T
7	chr7:130017215:A:G	0	130017215	G	A
7	chr7:130017352:G:A	0	130017352	A	G
7	chr7:130018042:A:G	0	130018042	G	A
7	chr7:130019102:G:A	0	130019102	A	G
7	chr7:130019233:A:G	0	130019233	G	A
7	chr7:130020053:G:A	0	130020053	A	G
7	chr7:130021396:G:A	0	130021396	A	G
7	chr7:130023240:G:A	0	130023240	A	G
7	chr7:130024472:T:C	0	130024472	C	T
7	chr7:130024585:C:T	0	130024585	T	C
7	chr7:130026913:T:C	0	130026913	C	T
7	chr7:130027065:A:G	0	130027065	G	A
7	chr7:130028501:T:C	0	130028501	C	T
7	chr7:130028520:T:C	0	130028520	C	T
7	chr7:130029992:G:A	0	130029992	A	G
7	chr7:130030572:T:C	0	130030572	C	T
7	chr7:130030814:G:A	0	130030814	A	G
7	chr7:130031282:G:A	0	130031282	A	G
7	chr7:130033135:C:T	0	130033135	T	C
7	chr7:130036083:G:C	0	130036083	C	G
7	chr7:130036131:G:A	0	130036131	A	G
7	chr7:130036946:T:C	0	130036946	C	T
7	chr7:130038024:A:G	0	130038024	G	A
7	chr7:130038329:A:C	0	130038329	C	A
7	chr7:130039212:C:T	0	130039212	T	C
7	chr7:130039980:A:G	0	130039980	G	A
7	chr7:130042808:G:A	0	130042808	A	G
7	chr7:130043192:G:A	0	130043192	A	G
7	chr7:130044915:T:C	0	130044915	C	T
7	chr7:130045757:G:A	0	130045757	A	G
7	chr7:130046768:T:A	0	130046768	A	T
7	chr7:130049671:A:G	0	130049671	G	A
7	chr7:130051469:C:G	0	130051469	G	C
7	chr7:130052137:A:T	0	130052137	T	A
7	chr7:130053737:T:C	0	130053737	C	T
7	chr7:130055671:C:A	0	130055671	A	C
7	chr7:130056052:C:T	0	130056052	T	C
7	chr7:130058922:T:C	0	130058922	C	T
7	chr7:130059836:A:G	0	130059836	G	A
7	chr7:130059996:G:A	0	130059996	A	G
7	chr7:130061792:G:A	0	130061792	A	G
7	chr7:130062386:T:C	0	130062386	C	T
7	chr7:130062815:C:G	0	130062815	G	C
7	chr7:130063052:A:T	0	130063052	T	A
7	chr7:130063696:C:T	0	130063696	T	C
7	chr7:130064279:C:T	0	130064279	T	C
7	chr7:130065046:C:G	0	130065046	G	C
7	chr7:130066805:C:T	0	130066805	T	C
7	chr7:130067009:A:G	0	130067009	G	A
7	chr7:130067439:T:A	0	130067439	A	T
7	chr7:130068585:T:C	0	130068585	C	T
7	chr7:130068831:T:A	0	130068831	A	T
7	chr7:130069046:T:C	0	130069046	C	T
7	chr7:130069131:G:A	0	130069131	A	G
7	chr7:130069241:A:G	0	130069241	G	A
7	chr7:130069256:G:A	0	130069256	A	G
7	chr7:130070296:T:C	0	130070296	C	T
7	chr7:130072684:A:G	0	130072684	G	A
7	chr7:130075201:G:T	0	130075201	T	G
7	chr7:130075828:T:C	0	130075828	C	T
7	chr7:130076014:TG:T	0	130076014	T	TG
7	chr7:130076161:G:A	0	130076161	A	G
7	chr7:130076196:A:C	0	130076196	C	A
7	chr7:130077150:C:T	0	130077150	T	C
7	chr7:130077627:C:T	0	130077627	T	C
7	chr7:130077641:C:T	0	130077641	T	C
7	chr7:130077853:C:T	0	130077853	T	C
7	chr7:130080858:C:T	0	130080858	T	C
7	chr7:130081155:C:T	0	130081155	T	C
7	chr7:130081311:T:A	0	130081311	A	T
7	chr7:130082084:G:A	0	130082084	A	G
7	chr7:130082092:A:G	0	130082092	G	A
7	chr7:130082238:T:C	0	130082238	C	T
7	chr7:130085880:T:C	0	130085880	C	T
7	chr7:130086018:T:C	0	130086018	C	T
7	chr7:130086289:A:G	0	130086289	G	A
7	chr7:130086905:T:C	0	130086905	C	T
7	chr7:130087009:G:T	0	130087009	T	G
7	chr7:130087821:T:C	0	130087821	C	T
7	chr7:130089132:A:G	0	130089132	G	A
7	chr7:130089590:A:G	0	130089590	G	A
7	chr7:130089911:C:T	0	130089911	T	C
7	chr7:130089958:C:T	0	130089958	T	C
7	chr7:130090027:A:C	0	130090027	C	A
7	chr7:130090515:G:A	0	130090515	A	G
7	chr7:130090558:T:A	0	130090558	A	T
7	chr7:130090888:G:A	0	130090888	A	G
7	chr7:130091314:A:G	0	130091314	G	A
7	chr7:130091537:CTT:C	0	130091537	C	CTT
7	chr7:130093522:G:A	0	130093522	A	G
7	chr7:130094027:A:G	0	130094027	G	A
7	chr7:130094333:A:G	0	130094333	G	A
7	chr7:130094875:A:G	0	130094875	G	A
7	chr7:130097288:A:G	0	130097288	G	A
7	chr7:130097918:A:G	0	130097918	G	A
7	chr7:130098590:A:G	0	130098590	G	A
7	chr7:130098611:T:C	0	130098611	C	T
7	chr7:130099814:T:C	0	130099814	C	T
7	chr7:130100439:T:C	0	130100439	C	T
7	chr7:130101746:A:G	0	130101746	G	A
7	chr7:130103173:C:T	0	130103173	T	C
7	chr7:130103475:T:C	0	130103475	C	T
7	chr7:130104435:C:T	0	130104435	T	C
7	chr7:130104785:A:G	0	130104785	G	A
7	chr7:130104844:T:C	0	130104844	C	T
7	chr7:130104860:G:A	0	130104860	A	G
7	chr7:130106094:C:A	0	130106094	A	C
7	chr7:130106501:A:T	0	130106501	T	A
7	chr7:130106657:A:G	0	130106657	G	A
7	chr7:130106757:C:G	0	130106757	G	C
7	chr7:130106832:G:A	0	130106832	A	G
7	chr7:130107119:A:G	0	130107119	G	A
7	chr7:130107463:A:G	0	130107463	G	A
7	chr7:130107750:G:A	0	130107750	A	G
7	chr7:130108075:A:C	0	130108075	C	A
7	chr7:130108109:GTCCCAGCTAC:G	0	130108109	G	GTCCCAGCTAC
7	chr7:130108424:C:T	0	130108424	T	C
7	chr7:130109419:G:A	0	130109419	A	G
7	chr7:130109607:A:G	0	130109607	G	A
7	chr7:130110656:G:T	0	130110656	T	G
7	chr7:130111022:A:G	0	130111022	G	A
7	chr7:130112472:C:T	0	130112472	T	C
7	chr7:130112539:G:T	0	130112539	T	G
7	chr7:130112661:T:C	0	130112661	C	T
7	chr7:130113100:G:T	0	130113100	T	G
7	chr7:130114005:G:T	0	130114005	T	G
7	chr7:130115303:G:A	0	130115303	A	G
7	chr7:130115374:T:C	0	130115374	C	T
7	chr7:130115442:G:A	0	130115442	A	G
7	chr7:130115629:T:C	0	130115629	C	T
7	chr7:130116683:C:T	0	130116683	T	C
7	chr7:130116918:G:A	0	130116918	A	G
7	chr7:130117150:C:G	0	130117150	G	C
7	chr7:130118199:T:G	0	130118199	G	T
7	chr7:130118339:T:C	0	130118339	C	T
7	chr7:130118362:C:T	0	130118362	T	C
7	chr7:130118493:C:T	0	130118493	T	C
7	chr7:130118618:G:A	0	130118618	A	G
7	chr7:130118690:C:T	0	130118690	T	C
7	chr7:130119253:G:A	0	130119253	A	G
7	chr7:130119511:T:C	0	130119511	C	T
7	chr7:130119779:G:T	0	130119779	T	G
7	chr7:130121243:T:C	0	130121243	C	T
7	chr7:130121638:T:G	0	130121638	G	T
7	chr7:130121825:A:G	0	130121825	G	A
7	chr7:130122676:C:T	0	130122676	T	C
7	chr7:130123712:T:C	0	130123712	C	T
7	chr7:130124005:A:G	0	130124005	G	A
7	chr7:130124569:G:A	0	130124569	A	G
7	chr7:130125412:G:A	0	130125412	A	G
7	chr7:130125573:G:A	0	130125573	A	G
7	chr7:130127796:G:A	0	130127796	A	G
7	chr7:130129083:G:A	0	130129083	A	G
7	chr7:130130176:C:T	0	130130176	T	C
7	chr7:130130279:G:A	0	130130279	A	G
7	chr7:130131277:G:A	0	130131277	A	G
7	chr7:130131304:G:A	0	130131304	A	G
7	chr7:130133652:ACT:A	0	130133652	A	ACT
7	chr7:130133880:G:A	0	130133880	A	G
7	chr7:130134240:T:C	0	130134240	C	T
7	chr7:130134364:G:A	0	130134364	A	G
7	chr7:130134874:C:T	0	130134874	T	C
7	chr7:130135103:A:C	0	130135103	C	A
7	chr7:130136801:G:T	0	130136801	T	G
7	chr7:130138334:G:T	0	130138334	T	G
7	chr7:130138678:G:T	0	130138678	T	G
7	chr7:130139424:T:C	0	130139424	C	T
7	chr7:130140140:C:A	0	130140140	A	C
7	chr7:130140910:G:A	0	130140910	A	G
7	chr7:130141068:C:T	0	130141068	T	C
7	chr7:130142053:C:G	0	130142053	G	C
7	chr7:130142648:C:T	0	130142648	T	C
7	chr7:130142737:C:T	0	130142737	T	C
7	chr7:130143396:G:A	0	130143396	A	G
7	chr7:130143765:C:T	0	130143765	T	C
7	chr7:130144201:C:A	0	130144201	A	C
7	chr7:130144370:C:T	0	130144370	T	C
7	chr7:130144900:G:A	0	130144900	A	G
7	chr7:130145012:C:T	0	130145012	T	C
7	chr7:130145561:G:C	0	130145561	C	G
7	chr7:130145602:C:T	0	130145602	T	C
7	chr7:130145758:A:G	0	130145758	G	A
7	chr7:130145957:C:G	0	130145957	G	C
7	chr7:130146274:A:G	0	130146274	G	A
7	chr7:130146434:T:C	0	130146434	C	T
7	chr7:130146566:C:T	0	130146566	T	C
7	chr7:130148379:C:G	0	130148379	G	C
7	chr7:130148784:T:C	0	130148784	C	T
7	chr7:130149525:G:A	0	130149525	A	G
7	chr7:130150223:G:A	0	130150223	A	G
7	chr7:130150399:T:C	0	130150399	C	T
7	chr7:130150579:C:T	0	130150579	T	C
7	chr7:130151185:A:G	0	130151185	G	A
7	chr7:130151698:G:A	0	130151698	A	G
7	chr7:130153180:A:G	0	130153180	G	A
7	chr7:130153644:G:A	0	130153644	A	G
7	chr7:130153649:C:G	0	130153649	G	C
7	chr7:130154739:G:A	0	130154739	A	G
7	chr7:130156266:CCTTT:C	0	130156266	C	CCTTT
7	chr7:130158345:T:C	0	130158345	C	T
7	chr7:130158493:TCACTGCAGCCTC:T	0	130158493	T	TCACTGCAGCCTC
7	chr7:130159314:G:A	0	130159314	A	G
7	chr7:130159323:T:C	0	130159323	C	T
7	chr7:130160005:G:A	0	130160005	A	G
7	chr7:130160088:T:C	0	130160088	C	T
7	chr7:130162785:T:C	0	130162785	C	T
7	chr7:130163246:T:C	0	130163246	C	T
7	chr7:130164054:C:T	0	130164054	T	C
7	chr7:130166576:A:C	0	130166576	C	A
7	chr7:130167245:T:A	0	130167245	A	T
7	chr7:130168719:C:T	0	130168719	T	C
7	chr7:130169065:C:T	0	130169065	T	C
7	chr7:130169734:C:T	0	130169734	T	C
7	chr7:130171296:A:C	0	130171296	C	A
7	chr7:130171436:A:G	0	130171436	G	A
7	chr7:130171464:AAGAT:A	0	130171464	A	AAGAT
7	chr7:130171534:G:A	0	130171534	A	G
7	chr7:130171847:G:A	0	130171847	A	G
7	chr7:130172468:C:A	0	130172468	A	C
7	chr7:130172497:C:T	0	130172497	T	C
7	chr7:130172860:G:A	0	130172860	A	G
7	chr7:130173898:T:C	0	130173898	C	T
7	chr7:130175372:G:A	0	130175372	A	G
7	chr7:130176274:A:G	0	130176274	G	A
7	chr7:130176280:T:A	0	130176280	A	T
7	chr7:130176441:T:G	0	130176441	G	T
7	chr7:130176954:C:A	0	130176954	A	C
7	chr7:130177091:G:A	0	130177091	A	G
7	chr7:130177352:A:C	0	130177352	C	A
7	chr7:130177664:G:A	0	130177664	A	G
7	chr7:130178075:A:G	0	130178075	G	A
7	chr7:130179897:C:T	0	130179897	T	C
7	chr7:130180246:C:G	0	130180246	G	C
7	chr7:130180556:C:T	0	130180556	T	C
7	chr7:130181410:C:G	0	130181410	G	C
7	chr7:130182990:C:T	0	130182990	T	C
7	chr7:130183507:C:G	0	130183507	G	C
7	chr7:130184641:C:T	0	130184641	T	C
7	chr7:130185672:A:C	0	130185672	C	A
7	chr7:130186430:A:C	0	130186430	C	A
7	chr7:130187415:T:C	0	130187415	C	T
7	chr7:130187915:C:T	0	130187915	T	C
7	chr7:130187939:C:T	0	130187939	T	C
7	chr7:130188465:A:G	0	130188465	G	A
7	chr7:130188574:T:C	0	130188574	C	T
7	chr7:130189443:T:A	0	130189443	A	T
7	chr7:130189576:C:T	0	130189576	T	C
7	chr7:130190035:T:C	0	130190035	C	T
7	chr7:130191243:A:G	0	130191243	G	A
7	chr7:130191910:T:C	0	130191910	C	T
7	chr7:130192537:G:C	0	130192537	C	G
7	chr7:130193435:G:A	0	130193435	A	G
7	chr7:130193972:G:A	0	130193972	A	G
7	chr7:130193975:A:G	0	130193975	G	A
7	chr7:130194147:C:G	0	130194147	G	C
7	chr7:130194217:T:C	0	130194217	C	T
7	chr7:130196870:C:T	0	130196870	T	C
7	chr7:130197060:C:T	0	130197060	T	C
7	chr7:130197351:C:T	0	130197351	T	C
7	chr7:130198336:C:T	0	130198336	T	C
7	chr7:130198440:G:A	0	130198440	A	G
7	chr7:130198521:G:A	0	130198521	A	G
7	chr7:130198806:G:A	0	130198806	A	G
7	chr7:130200046:A:G	0	130200046	G	A
7	chr7:130200263:A:T	0	130200263	T	A
7	chr7:130200361:T:A	0	130200361	A	T
7	chr7:130202389:T:C	0	130202389	C	T
7	chr7:130203010:A:C	0	130203010	C	A
7	chr7:130203031:G:C	0	130203031	C	G
7	chr7:130203562:C:G	0	130203562	G	C
7	chr7:130204389:T:C	0	130204389	C	T
7	chr7:130207253:A:G	0	130207253	G	A
7	chr7:130207398:A:G	0	130207398	G	A
7	chr7:130209661:C:A	0	130209661	A	C
7	chr7:130210823:G:A	0	130210823	A	G
7	chr7:130211852:G:A	0	130211852	A	G
7	chr7:130213393:T:C	0	130213393	C	T
7	chr7:130213411:T:G	0	130213411	G	T
7	chr7:130214719:A:G	0	130214719	G	A
7	chr7:130214913:C:T	0	130214913	T	C
7	chr7:130215098:T:G	0	130215098	G	T
7	chr7:130215997:C:T	0	130215997	T	C
7	chr7:130217394:C:T	0	130217394	T	C
7	chr7:130217833:A:G	0	130217833	G	A
7	chr7:130218097:T:C	0	130218097	C	T
7	chr7:130218821:A:G	0	130218821	G	A
7	chr7:130219983:C:T	0	130219983	T	C
7	chr7:130220016:A:G	0	130220016	G	A
7	chr7:130220417:T:C	0	130220417	C	T
7	chr7:130220804:A:G	0	130220804	G	A
7	chr7:130221099:C:T	0	130221099	T	C
7	chr7:130221720:A:G	0	130221720	G	A
7	chr7:130221775:G:A	0	130221775	A	G
7	chr7:130221798:G:T	0	130221798	T	G
7	chr7:130222179:T:C	0	130222179	C	T
7	chr7:130222449:T:C	0	130222449	C	T
7	chr7:130222452:T:C	0	130222452	C	T
7	chr7:130222696:G:A	0	130222696	A	G
7	chr7:130222863:C:T	0	130222863	T	C
7	chr7:130223062:CA:C	0	130223062	C	CA
7	chr7:130223385:T:A	0	130223385	A	T
7	chr7:130223449:G:A	0	130223449	A	G
7	chr7:130223890:C:T	0	130223890	T	C
7	chr7:130225977:T:G	0	130225977	G	T
7	chr7:130226209:T:C	0	130226209	C	T
7	chr7:130226223:C:G	0	130226223	G	C
7	chr7:130226649:G:A	0	130226649	A	G
7	chr7:130226767:C:A	0	130226767	A	C
7	chr7:130227418:A:G	0	130227418	G	A
7	chr7:130227758:T:C	0	130227758	C	T
7	chr7:130228832:C:T	0	130228832	T	C
7	chr7:130229388:G:A	0	130229388	A	G
7	chr7:130229645:C:A	0	130229645	A	C
7	chr7:130230051:C:T	0	130230051	T	C
7	chr7:130230219:T:C	0	130230219	C	T
7	chr7:130230870:T:C	0	130230870	C	T
7	chr7:130231035:C:T	0	130231035	T	C
7	chr7:130231232:A:G	0	130231232	G	A
7	chr7:130232053:T:C	0	130232053	C	T
7	chr7:130233873:T:C	0	130233873	C	T
7	chr7:130234088:C:T	0	130234088	T	C
7	chr7:130235674:C:G	0	130235674	G	C
7	chr7:130236176:T:C	0	130236176	C	T
7	chr7:130236431:G:A	0	130236431	A	G
7	chr7:130237434:A:G	0	130237434	G	A
7	chr7:130237959:A:C	0	130237959	C	A
7	chr7:130239279:T:C	0	130239279	C	T
7	chr7:130239786:A:G	0	130239786	G	A
7	chr7:130241833:C:A	0	130241833	A	C
7	chr7:130242764:C:T	0	130242764	T	C
7	chr7:130244252:T:C	0	130244252	C	T
7	chr7:130244988:C:T	0	130244988	T	C
7	chr7:130244995:T:G	0	130244995	G	T
7	chr7:130245097:G:A	0	130245097	A	G
7	chr7:130246633:A:G	0	130246633	G	A
7	chr7:130246859:G:A	0	130246859	A	G
7	chr7:130247305:ACCT:A	0	130247305	A	ACCT
7	chr7:130247933:C:G	0	130247933	G	C
7	chr7:130248149:A:G	0	130248149	G	A
7	chr7:130250622:T:C	0	130250622	C	T
7	chr7:130250753:G:A	0	130250753	A	G
7	chr7:130251522:A:T	0	130251522	T	A
7	chr7:130252021:A:G	0	130252021	G	A
7	chr7:130252574:G:A	0	130252574	A	G
7	chr7:130253137:G:C	0	130253137	C	G
7	chr7:130254493:G:A	0	130254493	A	G
7	chr7:130254985:T:C	0	130254985	C	T
7	chr7:130256004:A:G	0	130256004	G	A
7	chr7:130256368:C:T	0	130256368	T	C
7	chr7:130256371:A:G	0	130256371	G	A
7	chr7:130256786:T:C	0	130256786	C	T
7	chr7:130256788:C:T	0	130256788	T	C
7	chr7:130256820:T:G	0	130256820	G	T
7	chr7:130258583:G:T	0	130258583	T	G
7	chr7:130258973:C:T	0	130258973	T	C
7	chr7:130259435:C:T	0	130259435	T	C
7	chr7:130259607:G:A	0	130259607	A	G
7	chr7:130259752:G:A	0	130259752	A	G
7	chr7:130260804:A:G	0	130260804	G	A
7	chr7:130262482:A:G	0	130262482	G	A
7	chr7:130263172:G:A	0	130263172	A	G
7	chr7:130263206:T:C	0	130263206	C	T
7	chr7:130265417:C:T	0	130265417	T	C
7	chr7:130266043:T:C	0	130266043	C	T
7	chr7:130266307:A:C	0	130266307	C	A
7	chr7:130266518:T:G	0	130266518	G	T
7	chr7:130267301:C:G	0	130267301	G	C
7	chr7:130267715:T:A	0	130267715	A	T
7	chr7:130268232:A:T	0	130268232	T	A
7	chr7:130268790:A:G	0	130268790	G	A
7	chr7:130270978:G:A	0	130270978	A	G
7	chr7:130271112:C:A	0	130271112	A	C
7	chr7:130271398:A:G	0	130271398	G	A
7	chr7:130271660:G:A	0	130271660	A	G
7	chr7:130271864:T:C	0	130271864	C	T
7	chr7:130272305:A:AATAC	0	130272305	AATAC	A
7	chr7:130272328:C:T	0	130272328	T	C
7	chr7:130272762:A:G	0	130272762	G	A
7	chr7:130273358:T:C	0	130273358	C	T
7	chr7:130273457:C:A	0	130273457	A	C
7	chr7:130273680:T:C	0	130273680	C	T
7	chr7:130275698:C:T	0	130275698	T	C
7	chr7:130276168:C:T	0	130276168	T	C
7	chr7:130276190:A:G	0	130276190	G	A
7	chr7:130276485:C:T	0	130276485	T	C
7	chr7:130276675:T:C	0	130276675	C	T
7	chr7:130277120:A:G	0	130277120	G	A
7	chr7:130277290:A:G	0	130277290	G	A
7	chr7:130277302:C:T	0	130277302	T	C
7	chr7:130279265:T:C	0	130279265	C	T
7	chr7:130280148:C:G	0	130280148	G	C
7	chr7:130280250:C:T	0	130280250	T	C
7	chr7:130280303:A:G	0	130280303	G	A
7	chr7:130280399:T:C	0	130280399	C	T
7	chr7:130280836:A:G	0	130280836	G	A
7	chr7:130281722:A:G	0	130281722	G	A
7	chr7:130281790:A:T	0	130281790	T	A
7	chr7:130282658:T:C	0	130282658	C	T
7	chr7:130282858:T:C	0	130282858	C	T
7	chr7:130283925:C:T	0	130283925	T	C
7	chr7:130284803:G:A	0	130284803	A	G
7	chr7:130285174:G:C	0	130285174	C	G
7	chr7:130285782:T:C	0	130285782	C	T
7	chr7:130285902:C:T	0	130285902	T	C
7	chr7:130286134:G:T	0	130286134	T	G
7	chr7:130286782:T:C	0	130286782	C	T
7	chr7:130287184:T:C	0	130287184	C	T
7	chr7:130287447:A:C	0	130287447	C	A
7	chr7:130287557:C:T	0	130287557	T	C
7	chr7:130287558:A:G	0	130287558	G	A
7	chr7:130287852:T:C	0	130287852	C	T
7	chr7:130287938:G:A	0	130287938	A	G
7	chr7:130288334:C:T	0	130288334	T	C
7	chr7:130288352:T:G	0	130288352	G	T
7	chr7:130289250:C:G	0	130289250	G	C
7	chr7:130289833:C:T	0	130289833	T	C
7	chr7:130289875:A:G	0	130289875	G	A
7	chr7:130290053:A:T	0	130290053	T	A
7	chr7:130291418:T:C	0	130291418	C	T
7	chr7:130291671:C:G	0	130291671	G	C
7	chr7:130291934:A:G	0	130291934	G	A
7	chr7:130292169:T:G	0	130292169	G	T
7	chr7:130292282:C:T	0	130292282	T	C
7	chr7:130292285:C:G	0	130292285	G	C
7	chr7:130292787:C:A	0	130292787	A	C
7	chr7:130293109:G:T	0	130293109	T	G
7	chr7:130293484:A:G	0	130293484	G	A
7	chr7:130294379:T:C	0	130294379	C	T
7	chr7:130295521:G:A	0	130295521	A	G
7	chr7:130295639:C:T	0	130295639	T	C
7	chr7:130296035:T:C	0	130296035	C	T
7	chr7:130296938:T:C	0	130296938	C	T
7	chr7:130297810:G:A	0	130297810	A	G
7	chr7:130298001:C:T	0	130298001	T	C
7	chr7:130298042:A:G	0	130298042	G	A
7	chr7:130298204:T:C	0	130298204	C	T
7	chr7:130298758:G:T	0	130298758	T	G
7	chr7:130298871:C:G	0	130298871	G	C
7	chr7:130300580:C:T	0	130300580	T	C
7	chr7:130300721:G:A	0	130300721	A	G
7	chr7:130301425:G:A	0	130301425	A	G
7	chr7:130301764:G:A	0	130301764	A	G
7	chr7:130302139:G:A	0	130302139	A	G
7	chr7:130302527:G:A	0	130302527	A	G
7	chr7:130303077:G:A	0	130303077	A	G
7	chr7:130303287:T:C	0	130303287	C	T
7	chr7:130304108:C:A	0	130304108	A	C
7	chr7:130305063:A:AG	0	130305063	AG	A
7	chr7:130307099:A:G	0	130307099	G	A
7	chr7:130307167:G:A	0	130307167	A	G
7	chr7:130307255:A:T	0	130307255	T	A
7	chr7:130307326:G:A	0	130307326	A	G
7	chr7:130307500:T:C	0	130307500	C	T
7	chr7:130307504:T:C	0	130307504	C	T
7	chr7:130307555:C:A	0	130307555	A	C
7	chr7:130307614:G:A	0	130307614	A	G
7	chr7:130307687:G:A	0	130307687	A	G
7	chr7:130308173:G:T	0	130308173	T	G
7	chr7:130308408:G:A	0	130308408	A	G
7	chr7:130308589:A:G	0	130308589	G	A
7	chr7:130308607:G:C	0	130308607	C	G
7	chr7:130308622:A:G	0	130308622	G	A
7	chr7:130309673:A:G	0	130309673	G	A
7	chr7:130309869:A:G	0	130309869	G	A
7	chr7:130310900:G:T	0	130310900	T	G
7	chr7:130311039:G:A	0	130311039	A	G
7	chr7:130311268:C:T	0	130311268	T	C
7	chr7:130313753:G:A	0	130313753	A	G
7	chr7:130314434:G:T	0	130314434	T	G
7	chr7:130314520:G:A	0	130314520	A	G
7	chr7:130317929:A:G	0	130317929	G	A
7	chr7:130318258:G:A	0	130318258	A	G
7	chr7:130318327:T:C	0	130318327	C	T
7	chr7:130318743:C:T	0	130318743	T	C
7	chr7:130318789:G:A	0	130318789	A	G
7	chr7:130319104:C:T	0	130319104	T	C
7	chr7:130319417:T:C	0	130319417	C	T
7	chr7:130320062:A:G	0	130320062	G	A
7	chr7:130320189:A:G	0	130320189	G	A
7	chr7:130321022:A:T	0	130321022	T	A
7	chr7:130321052:G:A	0	130321052	A	G
7	chr7:130321519:G:A	0	130321519	A	G
7	chr7:130321546:A:G	0	130321546	G	A
7	chr7:130321788:C:A	0	130321788	A	C
7	chr7:130321903:G:C	0	130321903	C	G
7	chr7:130322574:C:T	0	130322574	T	C
7	chr7:130324171:G:A	0	130324171	A	G
7	chr7:130324734:T:G	0	130324734	G	T
7	chr7:130325325:C:G	0	130325325	G	C
7	chr7:130325808:T:C	0	130325808	C	T
7	chr7:130325971:CAT:C	0	130325971	C	CAT
7	chr7:130327774:G:A	0	130327774	A	G
7	chr7:130329984:C:A	0	130329984	A	C
7	chr7:130330766:T:C	0	130330766	C	T
7	chr7:130331012:G:A	0	130331012	A	G
7	chr7:130331348:G:A	0	130331348	A	G
7	chr7:130331390:G:A	0	130331390	A	G
7	chr7:130331391:G:A	0	130331391	A	G
7	chr7:130331525:C:T	0	130331525	T	C
7	chr7:130331591:GT:G	0	130331591	G	GT
7	chr7:130332521:C:T	0	130332521	T	C
7	chr7:130333210:G:T	0	130333210	T	G
7	chr7:130333253:C:T	0	130333253	T	C
7	chr7:130333382:G:T	0	130333382	T	G
7	chr7:130333557:G:A	0	130333557	A	G
7	chr7:130333634:G:C	0	130333634	C	G
7	chr7:130333707:T:C	0	130333707	C	T
7	chr7:130333955:T:A	0	130333955	A	T
7	chr7:130334270:C:T	0	130334270	T	C
7	chr7:130334360:C:T	0	130334360	T	C
7	chr7:130335300:A:G	0	130335300	G	A
7	chr7:130335493:C:T	0	130335493	T	C
7	chr7:130335604:A:C	0	130335604	C	A
7	chr7:130335663:A:G	0	130335663	G	A
7	chr7:130335700:G:A	0	130335700	A	G
7	chr7:130336084:G:A	0	130336084	A	G
7	chr7:130336375:A:G	0	130336375	G	A
7	chr7:130336405:T:C	0	130336405	C	T
7	chr7:130336628:C:T	0	130336628	T	C
7	chr7:130336666:G:T	0	130336666	T	G
7	chr7:130336981:G:A	0	130336981	A	G
7	chr7:130337307:A:G	0	130337307	G	A
7	chr7:130337895:G:A	0	130337895	A	G
7	chr7:130337943:G:A	0	130337943	A	G
7	chr7:130338069:G:A	0	130338069	A	G
7	chr7:130338242:A:G	0	130338242	G	A
7	chr7:130338909:C:T	0	130338909	T	C
7	chr7:130339252:C:T	0	130339252	T	C
7	chr7:130339286:C:G	0	130339286	G	C
7	chr7:130339658:T:G	0	130339658	G	T
7	chr7:130340227:G:A	0	130340227	A	G
7	chr7:130340609:T:G	0	130340609	G	T
7	chr7:130341640:G:A	0	130341640	A	G
7	chr7:130342140:C:A	0	130342140	A	C
7	chr7:130343660:G:A	0	130343660	A	G
7	chr7:130343895:C:A	0	130343895	A	C
7	chr7:130344137:G:A	0	130344137	A	G
7	chr7:130344434:A:G	0	130344434	G	A
7	chr7:130344734:C:T	0	130344734	T	C
7	chr7:130344790:A:G	0	130344790	G	A
7	chr7:130344846:T:C	0	130344846	C	T
7	chr7:130344918:G:A	0	130344918	A	G
7	chr7:130344986:T:G	0	130344986	G	T
7	chr7:130345038:C:T	0	130345038	T	C
7	chr7:130345150:C:T	0	130345150	T	C
7	chr7:130346016:T:C	0	130346016	C	T
7	chr7:130346189:A:T	0	130346189	T	A
7	chr7:130346315:G:A	0	130346315	A	G
7	chr7:130346385:T:A	0	130346385	A	T
7	chr7:130346497:C:T	0	130346497	T	C
7	chr7:130346680:T:C	0	130346680	C	T
7	chr7:130346899:G:A	0	130346899	A	G
7	chr7:130347120:G:A	0	130347120	A	G
7	chr7:130347219:C:G	0	130347219	G	C
7	chr7:130347259:A:G	0	130347259	G	A
7	chr7:130347439:C:A	0	130347439	A	C
7	chr7:130347696:C:T	0	130347696	T	C
7	chr7:130347881:C:T	0	130347881	T	C
7	chr7:130348058:T:C	0	130348058	C	T
7	chr7:130348150:G:A	0	130348150	A	G
7	chr7:130348848:A:T	0	130348848	T	A
7	chr7:130349652:A:T	0	130349652	T	A
7	chr7:130349718:ACAAAAATTAAAAATTACAAAAAAACCTGTATCC:A	0	130349718	A	ACAAAAATTAAAAATTACAAAAAAACCTGTATCC
7	chr7:130350037:T:C	0	130350037	C	T
7	chr7:130350351:C:T	0	130350351	T	C
7	chr7:130350387:T:C	0	130350387	C	T
7	chr7:130350433:G:A	0	130350433	A	G
7	chr7:130350922:T:C	0	130350922	C	T
7	chr7:130351481:C:T	0	130351481	T	C
7	chr7:130352668:A:G	0	130352668	G	A
7	chr7:130353231:ATCCCTG:A	0	130353231	A	ATCCCTG
7	chr7:130354083:A:G	0	130354083	G	A
7	chr7:130354425:A:G	0	130354425	G	A
7	chr7:130355626:T:C	0	130355626	C	T
7	chr7:130355728:G:C	0	130355728	C	G
7	chr7:130357220:A:G	0	130357220	G	A
7	chr7:130358155:A:G	0	130358155	G	A
7	chr7:130360478:C:T	0	130360478	T	C
7	chr7:130360838:G:C	0	130360838	C	G
7	chr7:130362358:A:G	0	130362358	G	A
7	chr7:130362476:T:C	0	130362476	C	T
7	chr7:130362626:C:G	0	130362626	G	C
7	chr7:130363617:A:G	0	130363617	G	A
7	chr7:130363646:G:A	0	130363646	A	G
7	chr7:130363820:A:G	0	130363820	G	A
7	chr7:130364423:C:T	0	130364423	T	C
7	chr7:130364917:A:G	0	130364917	G	A
7	chr7:130365251:G:T	0	130365251	T	G
7	chr7:130366209:T:A	0	130366209	A	T
7	chr7:130366486:A:G	0	130366486	G	A
7	chr7:130366967:G:C	0	130366967	C	G
7	chr7:130367115:A:G	0	130367115	G	A
7	chr7:130367547:G:T	0	130367547	T	G
7	chr7:130367618:G:A	0	130367618	A	G
7	chr7:130367757:A:G	0	130367757	G	A
7	chr7:130368060:A:T	0	130368060	T	A
7	chr7:130368174:T:C	0	130368174	C	T
7	chr7:130368224:G:T	0	130368224	T	G
7	chr7:130368318:A:G	0	130368318	G	A
7	chr7:130368339:A:G	0	130368339	G	A
7	chr7:130368418:A:G	0	130368418	G	A
7	chr7:130369363:G:A	0	130369363	A	G
7	chr7:130369470:A:G	0	130369470	G	A
7	chr7:130369512:G:T	0	130369512	T	G
7	chr7:130369881:G:A	0	130369881	A	G
7	chr7:130373065:T:TC	0	130373065	TC	T
7	chr7:130373116:A:G	0	130373116	G	A
7	chr7:130373183:C:T	0	130373183	T	C
7	chr7:130373733:G:C	0	130373733	C	G
7	chr7:130373797:G:T	0	130373797	T	G
7	chr7:130374641:A:G	0	130374641	G	A
7	chr7:130375430:AC:A	0	130375430	A	AC
7	chr7:130376518:C:G	0	130376518	G	C
7	chr7:130376629:G:A	0	130376629	A	G
7	chr7:130376754:C:T	0	130376754	T	C
7	chr7:130377162:C:T	0	130377162	T	C
7	chr7:130377236:C:T	0	130377236	T	C
7	chr7:130377308:C:T	0	130377308	T	C
7	chr7:130377488:C:T	0	130377488	T	C
7	chr7:130377533:T:C	0	130377533	C	T
7	chr7:130377595:C:T	0	130377595	T	C
7	chr7:130377646:G:A	0	130377646	A	G
7	chr7:130377647:G:A	0	130377647	A	G
7	chr7:130377946:A:G	0	130377946	G	A
7	chr7:130377987:T:G	0	130377987	G	T
7	chr7:130378099:A:G	0	130378099	G	A
7	chr7:130378915:G:A	0	130378915	A	G
7	chr7:130379384:T:C	0	130379384	C	T
7	chr7:130379640:C:T	0	130379640	T	C
7	chr7:130379650:T:C	0	130379650	C	T
7	chr7:130379745:G:T	0	130379745	T	G
7	chr7:130380224:C:T	0	130380224	T	C
7	chr7:130380728:A:G	0	130380728	G	A
7	chr7:130381490:C:T	0	130381490	T	C
7	chr7:130381920:T:C	0	130381920	C	T
7	chr7:130382200:C:T	0	130382200	T	C
7	chr7:130383338:A:G	0	130383338	G	A
7	chr7:130383816:TG:T	0	130383816	T	TG
7	chr7:130384169:A:G	0	130384169	G	A
7	chr7:130384860:G:C	0	130384860	C	G
7	chr7:130386054:A:G	0	130386054	G	A
7	chr7:130386447:G:A	0	130386447	A	G
7	chr7:130387410:G:A	0	130387410	A	G
7	chr7:130387792:A:G	0	130387792	G	A
7	chr7:130388248:C:T	0	130388248	T	C
7	chr7:130388882:C:T	0	130388882	T	C
7	chr7:130389019:C:G	0	130389019	G	C
7	chr7:130393477:C:T	0	130393477	T	C
7	chr7:130393715:T:C	0	130393715	C	T
7	chr7:130393789:C:T	0	130393789	T	C
7	chr7:130394854:T:C	0	130394854	C	T
7	chr7:130397032:C:A	0	130397032	A	C
7	chr7:130401467:TATAAG:T	0	130401467	T	TATAAG
7	chr7:130403139:G:A	0	130403139	A	G
7	chr7:130405842:G:A	0	130405842	A	G
7	chr7:130406110:TAATA:T	0	130406110	T	TAATA
7	chr7:130407206:G:A	0	130407206	A	G
7	chr7:130407567:T:C	0	130407567	C	T
7	chr7:130408322:T:A	0	130408322	A	T
7	chr7:130410129:A:G	0	130410129	G	A
7	chr7:130410526:T:C	0	130410526	C	T
7	chr7:130411640:T:C	0	130411640	C	T
7	chr7:130412563:C:T	0	130412563	T	C
7	chr7:130413367:T:C	0	130413367	C	T
7	chr7:130415271:T:C	0	130415271	C	T
7	chr7:130416532:A:G	0	130416532	G	A
7	chr7:130418405:A:G	0	130418405	G	A
7	chr7:130418658:C:G	0	130418658	G	C
7	chr7:130419535:T:G	0	130419535	G	T
7	chr7:130420782:T:A	0	130420782	A	T
7	chr7:130422548:C:T	0	130422548	T	C
7	chr7:130423348:A:G	0	130423348	G	A
7	chr7:130424646:T:C	0	130424646	C	T
7	chr7:130425588:T:C	0	130425588	C	T
7	chr7:130428331:G:A	0	130428331	A	G
7	chr7:130428918:T:A	0	130428918	A	T
7	chr7:130429051:G:T	0	130429051	T	G
7	chr7:130430508:T:C	0	130430508	C	T
7	chr7:130430768:G:A	0	130430768	A	G
7	chr7:130431183:CT:C	0	130431183	C	CT
7	chr7:130431493:G:A	0	130431493	A	G
7	chr7:130431681:A:G	0	130431681	G	A
7	chr7:130431756:G:A	0	130431756	A	G
7	chr7:130432171:AT:A	0	130432171	A	AT
7	chr7:130432657:A:G	0	130432657	G	A
7	chr7:130433254:A:G	0	130433254	G	A
7	chr7:130434293:T:C	0	130434293	C	T
7	chr7:130434356:T:A	0	130434356	A	T
7	chr7:130436342:A:T	0	130436342	T	A
7	chr7:130436581:ACTCATGTAAAATATAATCATTGGG:A	0	130436581	A	ACTCATGTAAAATATAATCATTGGG
7	chr7:130436765:G:A	0	130436765	A	G
7	chr7:130436940:G:A	0	130436940	A	G
7	chr7:130437012:C:G	0	130437012	G	C
7	chr7:130437055:C:A	0	130437055	A	C
7	chr7:130437412:A:G	0	130437412	G	A
7	chr7:130438332:C:T	0	130438332	T	C
7	chr7:130438401:C:A	0	130438401	A	C
7	chr7:130438473:T:C	0	130438473	C	T
7	chr7:130439468:C:T	0	130439468	T	C
7	chr7:130439993:C:T	0	130439993	T	C
7	chr7:130441228:C:CT	0	130441228	CT	C
7	chr7:130446196:C:A	0	130446196	A	C
7	chr7:130447084:G:A	0	130447084	A	G
7	chr7:130448808:A:G	0	130448808	G	A
7	chr7:130449562:C:G	0	130449562	G	C
7	chr7:130449579:A:G	0	130449579	G	A
7	chr7:130452829:G:A	0	130452829	A	G
7	chr7:130462397:T:C	0	130462397	C	T
7	chr7:130468307:G:A	0	130468307	A	G
7	chr7:130472716:C:A	0	130472716	A	C
7	chr7:130473043:A:T	0	130473043	T	A
7	chr7:130473229:C:T	0	130473229	T	C
7	chr7:130473537:A:G	0	130473537	G	A
7	chr7:130475421:G:A	0	130475421	A	G
7	chr7:130475479:C:G	0	130475479	G	C
7	chr7:130475486:C:T	0	130475486	T	C
7	chr7:130475707:C:A	0	130475707	A	C
7	chr7:130475722:C:T	0	130475722	T	C
7	chr7:130476168:A:G	0	130476168	G	A
7	chr7:130476277:A:G	0	130476277	G	A
7	chr7:130477105:C:T	0	130477105	T	C
7	chr7:130477219:A:G	0	130477219	G	A
7	chr7:130477370:G:A	0	130477370	A	G
7	chr7:130477612:GGC:G	0	130477612	G	GGC
7	chr7:130478128:G:A	0	130478128	A	G
7	chr7:130478192:G:A	0	130478192	A	G
7	chr7:130478451:A:G	0	130478451	G	A
7	chr7:130478670:C:A	0	130478670	A	C
7	chr7:130478704:T:G	0	130478704	G	T
7	chr7:130478806:T:A	0	130478806	A	T
7	chr7:130478807:T:A	0	130478807	A	T
7	chr7:130479325:A:G	0	130479325	G	A
7	chr7:130479439:G:A	0	130479439	A	G
7	chr7:130479809:G:C	0	130479809	C	G
7	chr7:130480281:C:T	0	130480281	T	C
7	chr7:130481834:C:G	0	130481834	G	C
7	chr7:130482596:C:T	0	130482596	T	C
7	chr7:130483784:C:T	0	130483784	T	C
7	chr7:130485086:A:G	0	130485086	G	A
7	chr7:130485102:T:C	0	130485102	C	T
7	chr7:130485660:T:C	0	130485660	C	T
7	chr7:130485907:A:G	0	130485907	G	A
7	chr7:130486008:G:A	0	130486008	A	G
7	chr7:130486107:C:T	0	130486107	T	C
7	chr7:130486822:C:G	0	130486822	G	C
7	chr7:130487019:G:A	0	130487019	A	G
7	chr7:130487677:C:T	0	130487677	T	C
7	chr7:130487812:A:T	0	130487812	T	A
7	chr7:130488952:C:T	0	130488952	T	C
7	chr7:130489719:C:T	0	130489719	T	C
7	chr7:130490328:A:T	0	130490328	T	A
7	chr7:130490329:A:C	0	130490329	C	A
7	chr7:130490513:T:C	0	130490513	C	T
7	chr7:130491735:G:A	0	130491735	A	G
7	chr7:130491805:C:T	0	130491805	T	C
7	chr7:130492570:C:A	0	130492570	A	C
7	chr7:130492985:G:A	0	130492985	A	G
7	chr7:130493344:T:C	0	130493344	C	T
7	chr7:130494069:G:A	0	130494069	A	G
7	chr7:130496266:G:A	0	130496266	A	G
7	chr7:130497061:G:T	0	130497061	T	G
7	chr7:130497851:A:G	0	130497851	G	A
7	chr7:130503232:T:C	0	130503232	C	T
7	chr7:130503579:T:C	0	130503579	C	T
7	chr7:130504561:C:G	0	130504561	G	C
7	chr7:130504719:G:C	0	130504719	C	G
7	chr7:130505102:G:C	0	130505102	C	G
7	chr7:130505748:A:G	0	130505748	G	A
7	chr7:130508666:G:A	0	130508666	A	G
7	chr7:130508976:G:A	0	130508976	A	G
7	chr7:130509062:A:G	0	130509062	G	A
7	chr7:130509485:G:A	0	130509485	A	G
7	chr7:130511242:A:G	0	130511242	G	A
7	chr7:130513044:A:G	0	130513044	G	A
7	chr7:130514356:T:G	0	130514356	G	T
7	chr7:130514644:C:T	0	130514644	T	C
7	chr7:130514662:G:A	0	130514662	A	G
7	chr7:130514753:C:A	0	130514753	A	C
7	chr7:130516699:A:G	0	130516699	G	A
7	chr7:130519844:T:C	0	130519844	C	T
7	chr7:130520083:T:C	0	130520083	C	T
7	chr7:130520611:A:G	0	130520611	G	A
7	chr7:130521103:C:T	0	130521103	T	C
7	chr7:130521106:C:T	0	130521106	T	C
7	chr7:130521438:A:G	0	130521438	G	A
7	chr7:130521441:A:G	0	130521441	G	A
7	chr7:130521845:T:C	0	130521845	C	T
7	chr7:130523458:T:C	0	130523458	C	T
7	chr7:130524348:G:T	0	130524348	T	G
7	chr7:130524602:C:T	0	130524602	T	C
7	chr7:130524749:G:A	0	130524749	A	G
7	chr7:130527138:TG:T	0	130527138	T	TG
7	chr7:130527710:T:C	0	130527710	C	T
7	chr7:130528632:G:A	0	130528632	A	G
7	chr7:130528851:G:A	0	130528851	A	G
7	chr7:130529328:G:A	0	130529328	A	G
7	chr7:130529349:C:A	0	130529349	A	C
7	chr7:130530051:C:T	0	130530051	T	C
7	chr7:130532552:T:G	0	130532552	G	T
7	chr7:130533120:C:T	0	130533120	T	C
7	chr7:130534670:GA:G	0	130534670	G	GA
7	chr7:130534902:A:G	0	130534902	G	A
7	chr7:130535860:G:A	0	130535860	A	G
7	chr7:130536508:C:T	0	130536508	T	C
7	chr7:130536685:C:T	0	130536685	T	C
7	chr7:130536694:G:A	0	130536694	A	G
7	chr7:130536874:C:T	0	130536874	T	C
7	chr7:130537207:C:A	0	130537207	A	C
7	chr7:130538323:G:T	0	130538323	T	G
7	chr7:130538397:C:T	0	130538397	T	C
7	chr7:130538688:GA:G	0	130538688	G	GA
7	chr7:130539413:C:G	0	130539413	G	C
7	chr7:130539829:G:A	0	130539829	A	G
7	chr7:130540073:G:C	0	130540073	C	G
7	chr7:130540305:C:T	0	130540305	T	C
7	chr7:130540987:C:T	0	130540987	T	C
7	chr7:130542435:G:A	0	130542435	A	G
7	chr7:130542548:C:A	0	130542548	A	C
7	chr7:130543202:G:A	0	130543202	A	G
7	chr7:130543610:T:C	0	130543610	C	T
7	chr7:130543969:C:T	0	130543969	T	C
7	chr7:130544407:A:G	0	130544407	G	A
7	chr7:130545497:G:A	0	130545497	A	G
7	chr7:130545700:T:A	0	130545700	A	T
```
