## Supplementary material for "Characterization of shared and ancestry-specific signals driving complex traits using multi-ancestry fine-mapping": mesusieoutput

```
                 eur          afr      eur_afr
   [1,] 0.0002171249 0.0001745208 6.228699e-05
   [2,] 0.0002171249 0.0001508742 5.029193e-05
   [3,] 0.0002171249 0.0001513554 5.045207e-05
   [4,] 0.0002171249 0.0002093789 6.979355e-05
   [5,] 0.0002171249 0.0001523539 5.078512e-05
   [6,] 0.0002171249 0.0001718889 5.832529e-05
   [7,] 0.0002171249 0.0001726804 5.874470e-05
   [8,] 0.0002171249 0.0001705694 5.827203e-05
   [9,] 0.0002171249 0.0002058238 6.860582e-05
  [10,] 0.0002171249 0.0002090211 6.967405e-05
  [11,] 0.0002171249 0.0001544711 5.149079e-05
  [12,] 0.0002171249 0.0001334769 4.449255e-05
  [13,] 0.0002171249 0.0001784784 6.111538e-05
  [14,] 0.0002171249 0.0001745501 5.861636e-05
  [15,] 0.0002171249 0.0001339499 4.465032e-05
  [16,] 0.0002171249 0.0001788126 5.999642e-05
  [17,] 0.0002171249 0.0001476744 4.922533e-05
  [18,] 0.0002171249 0.0001478707 4.929075e-05
  [19,] 0.0002171249 0.0001332711 4.442392e-05
  [20,] 0.0002171249 0.0001624797 5.416098e-05
  [21,] 0.0002171249 0.0001332269 4.440917e-05
  [22,] 0.0002171249 0.0001331856 4.439541e-05
  [23,] 0.0002171249 0.0001815470 6.198144e-05
  [24,] 0.0002171249 0.0001824433 6.365711e-05
  [25,] 0.0002171249 0.0002057040 6.856814e-05
  [26,] 0.0002171249 0.0001531350 5.104573e-05
  [27,] 0.0002171249 0.0002217937 7.393203e-05
  [28,] 0.0002171249 0.0002198594 7.328781e-05
  [29,] 0.0002171249 0.0001330793 4.435990e-05
  [30,] 0.0002171249 0.0002165719 7.219116e-05
  [31,] 0.0002171249 0.0001334065 4.446857e-05
  [32,] 0.0002171249 0.0001586710 5.555273e-05
  [33,] 0.0002171249 0.0002157394 7.191362e-05
  [34,] 0.0002171249 0.0001324932 4.416430e-05
  [35,] 0.0002171249 0.0001329240 4.430805e-05
  [36,] 0.0002171249 0.0001695074 5.650079e-05
  [37,] 0.0002171249 0.0001325152 4.417161e-05
  [38,] 0.0002171249 0.0001448331 4.827631e-05
  [39,] 0.0002670374 0.0001623922 8.227252e-05
  [40,] 0.0002171249 0.0001348487 4.495025e-05
  [41,] 0.0002171249 0.0001329303 4.431014e-05
  [42,] 0.0002171249 0.0001336179 4.453960e-05
  [43,] 0.0002171249 0.0002127772 7.092627e-05
  [44,] 0.0002171249 0.0001694835 5.649554e-05
  [45,] 0.0002171249 0.0001334032 4.446770e-05
  [46,] 0.0002171249 0.0001553015 5.176794e-05
  [47,] 0.0002171249 0.0002199443 7.331472e-05
  [48,] 0.0002171249 0.0001732149 5.773645e-05
  [49,] 0.0002171249 0.0001694835 5.649554e-05
  [50,] 0.0002171249 0.0001361174 4.537311e-05
  [51,] 0.0002171249 0.0001591085 5.448764e-05
  [52,] 0.0002171249 0.0001335052 4.450186e-05
  [53,] 0.0002171249 0.0001726341 5.754286e-05
  [54,] 0.0002171249 0.0001703305 5.677808e-05
  [55,] 0.0002171249 0.0001564595 5.215400e-05
  [56,] 0.0002171249 0.0001591315 5.664098e-05
  [57,] 0.0002171249 0.0001382020 4.606810e-05
  [58,] 0.0002171249 0.0001604948 5.349901e-05
  [59,] 0.0002171249 0.0001703305 5.677808e-05
  [60,] 0.0002171249 0.0001878378 6.261510e-05
  [61,] 0.0002171249 0.0001412766 4.709338e-05
  [62,] 0.0002171249 0.0001415863 4.719610e-05
  [63,] 0.0002171249 0.0001686797 5.622507e-05
  [64,] 0.0002171249 0.0001670881 5.569467e-05
  [65,] 0.0002171249 0.0001675655 5.585364e-05
  [66,] 0.0002171249 0.0001347020 4.490085e-05
  [67,] 0.0002171249 0.0001353029 4.510124e-05
  [68,] 0.0002171249 0.0001583327 5.277765e-05
  [69,] 0.0002171249 0.0002108980 7.029767e-05
  [70,] 0.0002171249 0.0001654759 5.515742e-05
  [71,] 0.0002171249 0.0001359684 4.532259e-05
  [72,] 0.0002171249 0.0001414252 4.714146e-05
  [73,] 0.0002171249 0.0001359987 4.533286e-05
  [74,] 0.0002171249 0.0001358744 4.529148e-05
  [75,] 0.0002171249 0.0001526601 5.088636e-05
  [76,] 0.0002171249 0.0001365871 4.552910e-05
  [77,] 0.0002171249 0.0001377739 4.592522e-05
  [78,] 0.0002171249 0.0003130043 1.043313e-04
  [79,] 0.0002171249 0.0001657065 5.523678e-05
  [80,] 0.0002171249 0.0003016394 1.005457e-04
  [81,] 0.0002171249 0.0002668197 8.893831e-05
  [82,] 0.0002171249 0.0001617840 5.392733e-05
  [83,] 0.0002171249 0.0002015427 6.718546e-05
  [84,] 0.0002171249 0.0001975188 6.584397e-05
  [85,] 0.0002171249 0.0002115168 7.051218e-05
  [86,] 0.0002171249 0.0002687392 8.957889e-05
  [87,] 0.0002171249 0.0001743651 5.812390e-05
  [88,] 0.0002171249 0.0001616920 5.389735e-05
  [89,] 0.0002171249 0.0002108029 7.026958e-05
  [90,] 0.0002171249 0.0001693836 5.646286e-05
  [91,] 0.0002171249 0.0001680326 5.601242e-05
  [92,] 0.0002171249 0.0001676351 5.587914e-05
  [93,] 0.0002171249 0.0001676084 5.587091e-05
  [94,] 0.0002171249 0.0001704561 5.681973e-05
  [95,] 0.0002171249 0.0001922319 6.407593e-05
  [96,] 0.0002171249 0.0002088860 6.962955e-05
  [97,] 0.0002171249 0.0002582911 8.610567e-05
  [98,] 0.0002171249 0.0001954503 6.515000e-05
  [99,] 0.0002171249 0.0001948186 6.493925e-05
 [100,] 0.0002171249 0.0001861795 6.206298e-05
 [101,] 0.0002171249 0.0002999802 9.999393e-05
 [102,] 0.0002171249 0.0001881288 6.271295e-05
 [103,] 0.0002171249 0.0001868078 6.227214e-05
 [104,] 0.0002171249 0.0002079266 6.931280e-05
 [105,] 0.0002171249 0.0001770492 5.901615e-05
 [106,] 0.0002171249 0.0001684682 5.615618e-05
 [107,] 0.0002171249 0.0002188889 7.296745e-05
 [108,] 0.0002171249 0.0002153514 7.178802e-05
 [109,] 0.0002171249 0.0002119790 7.066134e-05
 [110,] 0.0002171249 0.0002114897 7.049819e-05
 [111,] 0.0002171249 0.0002100883 7.003108e-05
 [112,] 0.0002171249 0.0002051661 6.838870e-05
 [113,] 0.0002171249 0.0001690122 5.633694e-05
 [114,] 0.0002171249 0.0002031593 6.772139e-05
 [115,] 0.0002171249 0.0001751686 5.838868e-05
 [116,] 0.0002171249 0.0002120956 7.070001e-05
 [117,] 0.0002171249 0.0001684665 5.615480e-05
 [118,] 0.0002171249 0.0003131162 1.043587e-04
 [119,] 0.0002171249 0.0001747225 5.824027e-05
 [120,] 0.0002171249 0.0001682944 5.609830e-05
 [121,] 0.0002171249 0.0002430932 8.103439e-05
 [122,] 0.0002171249 0.0002458871 8.196597e-05
 [123,] 0.0002171249 0.0001708239 5.694195e-05
 [124,] 0.0002171249 0.0002405670 8.019169e-05
 [125,] 0.0002171249 0.0001694994 5.649967e-05
 [126,] 0.0002171249 0.0001908397 6.361446e-05
 [127,] 0.0002171249 0.0002508599 8.362323e-05
 [128,] 0.0002171249 0.0002094616 6.982197e-05
 [129,] 0.0002171249 0.0002285562 7.618619e-05
 [130,] 0.0002171249 0.0002046830 6.822789e-05
 [131,] 0.0002171249 0.0001517014 5.056635e-05
 [132,] 0.0002171249 0.0001492646 4.975438e-05
 [133,] 0.0002171249 0.0001465687 4.885605e-05
 [134,] 0.0002171249 0.0002095598 6.985345e-05
 [135,] 0.0002171249 0.0002140936 7.136449e-05
 [136,] 0.0002171249 0.0002406852 8.023923e-05
 [137,] 0.0002171249 0.0003958563 1.319574e-04
 [138,] 0.0003846005 0.0001576266 8.230347e-05
 [139,] 0.0002171249 0.0002863974 9.545468e-05
 [140,] 0.0002171249 0.0002598517 8.660809e-05
 [141,] 0.0002171249 0.0002774979 9.250534e-05
 [142,] 0.0002171249 0.0002090624 6.968566e-05
 [143,] 0.0002171249 0.0002650647 8.836081e-05
 [144,] 0.0006550526 0.0001817086 2.737110e-04
 [145,] 0.0006412522 0.0001810127 2.658134e-04
 [146,] 0.0002171249 0.0002141660 7.138900e-05
 [147,] 0.0006930164 0.0001840193 2.972316e-04
 [148,] 0.0002171249 0.0001948365 6.494542e-05
 [149,] 0.0002171249 0.0002111169 7.036729e-05
 [150,] 0.0002171249 0.0001866519 6.221891e-05
 [151,] 0.0002171249 0.0002053494 6.844999e-05
 [152,] 0.0002171249 0.0001856543 6.188907e-05
 [153,] 0.0002171249 0.0001754909 5.850147e-05
 [154,] 0.0002171249 0.0001794608 5.982414e-05
 [155,] 0.0002171249 0.0001526441 5.088179e-05
 [156,] 0.0002171249 0.0002146019 7.153452e-05
 [157,] 0.0002171249 0.0001811567 6.038614e-05
 [158,] 0.0002171249 0.0001719057 5.730428e-05
 [159,] 0.0002171249 0.0001756719 5.856101e-05
 [160,] 0.0002171249 0.0002148389 7.160873e-05
 [161,] 0.0002171249 0.0002151043 7.169669e-05
 [162,] 0.0004047790 0.0001693403 1.320183e-04
 [163,] 0.0002171249 0.0002158585 7.194808e-05
 [164,] 0.0002171249 0.0002112419 7.040995e-05
 [165,] 0.0002171249 0.0001398614 4.662137e-05
 [166,] 0.0002171249 0.0002551209 8.504105e-05
 [167,] 0.0002171249 0.0002129769 7.098777e-05
 [168,] 0.0002171249 0.0002037241 6.790448e-05
 [169,] 0.0004126333 0.0001667645 1.256349e-04
 [170,] 0.0002171249 0.0001890552 6.301852e-05
 [171,] 0.0002171249 0.0001626810 5.422786e-05
 [172,] 0.0006837363 0.0002418248 3.823681e-04
 [173,] 0.0002171249 0.0002347728 7.826151e-05
 [174,] 0.0010646176 0.0002376987 6.023102e-04
 [175,] 0.0006639017 0.0002367258 3.544998e-04
 [176,] 0.0002171249 0.0002031722 6.773479e-05
 [177,] 0.0002171249 0.0002044181 6.813866e-05
 [178,] 0.0002171249 0.0002024439 6.748076e-05
 [179,] 0.0010901033 0.0002303846 5.801041e-04
 [180,] 0.0002171249 0.0002862710 9.542489e-05
 [181,] 0.0002813767 0.0001464611 9.792347e-05
 [182,] 0.0003584627 0.0001566213 5.989817e-05
 [183,] 0.0002171249 0.0001593010 5.310617e-05
 [184,] 0.0002171249 0.0003294464 1.098185e-04
 [185,] 0.0002482209 0.0001429625 8.274003e-05
 [186,] 0.0002355887 0.0001441139 8.013893e-05
 [187,] 0.0002171249 0.0003302934 1.101016e-04
 [188,] 0.0002171249 0.0003391775 1.130582e-04
 [189,] 0.0002171249 0.0001687132 5.623776e-05
 [190,] 0.0002171249 0.0001687003 5.623339e-05
 [191,] 0.0002171249 0.0003504936 1.168351e-04
 [192,] 0.0002171249 0.0003574398 1.191506e-04
 [193,] 0.0002171249 0.0002020439 6.734743e-05
 [194,] 0.0002171249 0.0001838896 6.130321e-05
 [195,] 0.0002171249 0.0003844987 1.281706e-04
 [196,] 0.0002171249 0.0003826067 1.275398e-04
 [197,] 0.0002171249 0.0003669887 1.223307e-04
 [198,] 0.0002171249 0.0003714285 1.238083e-04
 [199,] 0.0002171249 0.0001595555 5.318546e-05
 [200,] 0.0002171249 0.0003696294 1.232109e-04
 [201,] 0.0002171249 0.0003688071 1.229342e-04
 [202,] 0.0002171249 0.0001691334 5.637789e-05
 [203,] 0.0002171249 0.0003696294 1.232111e-04
 [204,] 0.0002171249 0.0003578350 1.192818e-04
 [205,] 0.0002171249 0.0003629708 1.209879e-04
 [206,] 0.0002171249 0.0001829187 6.097939e-05
 [207,] 0.0002171249 0.0003579653 1.193248e-04
 [208,] 0.0002171249 0.0003579653 1.193248e-04
 [209,] 0.0002171249 0.0001401026 4.669871e-05
 [210,] 0.0002171249 0.0003515753 1.171945e-04
 [211,] 0.0002171249 0.0001399097 4.663470e-05
 [212,] 0.0002171249 0.0003574398 1.191495e-04
 [213,] 0.0002171249 0.0001850246 6.168245e-05
 [214,] 0.0002171249 0.0001621090 5.403551e-05
 [215,] 0.0002171249 0.0003477898 1.159323e-04
 [216,] 0.0002171249 0.0001894461 6.315683e-05
 [217,] 0.0002171249 0.0003436559 1.145544e-04
 [218,] 0.0002171249 0.0001359008 4.529907e-05
 [219,] 0.0002171249 0.0001354924 4.516305e-05
 [220,] 0.0002171249 0.0003354680 1.118245e-04
 [221,] 0.0002171249 0.0001350034 4.500022e-05
 [222,] 0.0002171249 0.0003282076 1.094044e-04
 [223,] 0.0002171249 0.0001985965 6.619835e-05
 [224,] 0.0002171249 0.0001988508 6.628309e-05
 [225,] 0.0002171249 0.0003229542 1.076529e-04
 [226,] 0.0002171249 0.0001343690 4.478960e-05
 [227,] 0.0002171249 0.0001344411 4.481394e-05
 [228,] 0.0002171249 0.0001343635 4.478783e-05
 [229,] 0.0002171249 0.0001353321 4.511060e-05
 [230,] 0.0002171249 0.0001980734 6.602446e-05
 [231,] 0.0002171249 0.0003465737 1.155251e-04
 [232,] 0.0002171249 0.0002222307 7.408854e-05
 [233,] 0.0002171249 0.0001376196 4.587266e-05
 [234,] 0.0002171249 0.0002346524 7.823115e-05
 [235,] 0.0002171249 0.0002479353 8.266018e-05
 [236,] 0.0002171249 0.0001385872 4.619588e-05
 [237,] 0.0002171249 0.0003321886 1.107325e-04
 [238,] 0.0002171249 0.0001642391 5.474578e-05
 [239,] 0.0002171249 0.0001909301 8.258517e-05
 [240,] 0.0002171249 0.0001775008 5.916601e-05
 [241,] 0.0002171249 0.0002073638 6.912099e-05
 [242,] 0.0002171249 0.0001636954 5.456539e-05
 [243,] 0.0002171249 0.0001682122 5.606870e-05
 [244,] 0.0002171249 0.0001468113 4.893703e-05
 [245,] 0.0002171249 0.0001529102 5.096970e-05
 [246,] 0.0002171249 0.0001545210 5.150648e-05
 [247,] 0.0002171249 0.0001514799 5.049362e-05
 [248,] 0.0002171249 0.0001742017 5.806492e-05
 [249,] 0.0002171249 0.0001750142 5.833573e-05
 [250,] 0.0002171249 0.0001482424 4.941434e-05
 [251,] 0.0002171249 0.0001547327 5.157755e-05
 [252,] 0.0002171249 0.0001727726 5.758882e-05
 [253,] 0.0002171249 0.0001677254 5.590768e-05
 [254,] 0.0002171249 0.0001757673 5.858674e-05
 [255,] 0.0002171249 0.0001454491 4.848138e-05
 [256,] 0.0002171249 0.0001373109 4.577034e-05
 [257,] 0.0002171249 0.0001744501 5.814782e-05
 [258,] 0.0002171249 0.0001371822 4.572741e-05
 [259,] 0.0002171249 0.0001371889 4.572960e-05
 [260,] 0.0002171249 0.0001371853 4.572843e-05
 [261,] 0.0002171249 0.0001755625 5.851846e-05
 [262,] 0.0002171249 0.0001371839 4.572797e-05
 [263,] 0.0002171249 0.0001371986 4.573284e-05
 [264,] 0.0002171249 0.0001538049 5.126830e-05
 [265,] 0.0002171249 0.0001374189 4.580622e-05
 [266,] 0.0002171249 0.0001376747 4.589147e-05
 [267,] 0.0002171249 0.0001684376 5.614512e-05
 [268,] 0.0002171249 0.0001504960 5.016312e-05
 [269,] 0.0002171249 0.0001729859 5.765994e-05
 [270,] 0.0002171249 0.0001692579 5.641849e-05
 [271,] 0.0002171249 0.0001697792 5.659222e-05
 [272,] 0.0002171249 0.0001492698 4.975441e-05
 [273,] 0.0002171249 0.0001730632 5.768671e-05
 [274,] 0.0002171249 0.0001381598 4.605315e-05
 [275,] 0.0002171249 0.0001384323 4.614381e-05
 [276,] 0.0002171249 0.0001755786 5.852510e-05
 [277,] 0.0002171249 0.0001755786 5.852510e-05
 [278,] 0.0002171249 0.0001665633 5.551672e-05
 [279,] 0.0002171249 0.0001922821 6.469414e-05
 [280,] 0.0002171249 0.0001874768 6.496913e-05
 [281,] 0.0002171249 0.0001721828 5.738986e-05
 [282,] 0.0002171249 0.0001884950 6.481918e-05
 [283,] 0.0002171249 0.0001732160 5.773429e-05
 [284,] 0.0002171249 0.0001879059 6.263381e-05
 [285,] 0.0002171249 0.0001735300 5.783920e-05
 [286,] 0.0002171249 0.0001747263 5.823793e-05
 [287,] 0.0002171249 0.0001884950 6.741576e-05
 [288,] 0.0002171249 0.0001384326 4.614367e-05
 [289,] 0.0002171249 0.0001839637 6.304517e-05
 [290,] 0.0002171249 0.0002051302 6.837476e-05
 [291,] 0.0002171249 0.0001825703 6.085726e-05
 [292,] 0.0002171249 0.0001896487 6.321450e-05
 [293,] 0.0002171249 0.0001457597 4.858675e-05
 [294,] 0.0002171249 0.0001841870 6.359623e-05
 [295,] 0.0002171249 0.0001393752 4.645780e-05
 [296,] 0.0002171249 0.0001446680 4.822282e-05
 [297,] 0.0002171249 0.0001825436 6.084845e-05
 [298,] 0.0002171249 0.0001391528 4.638382e-05
 [299,] 0.0002171249 0.0001829760 6.099258e-05
 [300,] 0.0002171249 0.0001392189 4.640596e-05
 [301,] 0.0002171249 0.0001388269 4.627562e-05
 [302,] 0.0002171249 0.0001428948 4.763144e-05
 [303,] 0.0002171249 0.0001447440 4.824773e-05
 [304,] 0.0002171249 0.0001807015 6.023452e-05
 [305,] 0.0002171249 0.0001800349 6.001222e-05
 [306,] 0.0002171249 0.0001791431 5.971490e-05
 [307,] 0.0002171249 0.0001799509 5.998425e-05
 [308,] 0.0002171249 0.0001807365 6.024617e-05
 [309,] 0.0002171249 0.0001400249 4.667497e-05
 [310,] 0.0002171249 0.0001753789 5.846019e-05
 [311,] 0.0002171249 0.0001665002 5.549981e-05
 [312,] 0.0002171249 0.0001566673 5.222313e-05
 [313,] 0.0002171249 0.0001665002 5.549978e-05
 [314,] 0.0002171249 0.0001759071 5.863639e-05
 [315,] 0.0002171249 0.0001660550 5.535141e-05
 [316,] 0.0002171249 0.0001762957 5.876590e-05
 [317,] 0.0002171249 0.0001927683 6.425486e-05
 [318,] 0.0002171249 0.0001663950 5.546474e-05
 [319,] 0.0002171249 0.0001780283 5.934348e-05
 [320,] 0.0002171249 0.0001658886 5.529591e-05
 [321,] 0.0002171249 0.0001655753 5.519153e-05
 [322,] 0.0002171249 0.0001595413 5.318096e-05
 [323,] 0.0002171249 0.0001651490 5.504945e-05
 [324,] 0.0002171249 0.0001650804 5.502657e-05
 [325,] 0.0002171249 0.0001957231 6.524076e-05
 [326,] 0.0002171249 0.0001647574 5.491891e-05
 [327,] 0.0002171249 0.0001649051 5.496812e-05
 [328,] 0.0002171249 0.0001653443 5.511448e-05
 [329,] 0.0002171249 0.0001518148 5.060519e-05
 [330,] 0.0002171249 0.0001620998 5.403335e-05
 [331,] 0.0002171249 0.0001622759 5.409199e-05
 [332,] 0.0002171249 0.0001621478 5.404936e-05
 [333,] 0.0002171249 0.0001623989 5.413304e-05
 [334,] 0.0002171249 0.0001619812 5.399375e-05
 [335,] 0.0002171249 0.0001831779 6.106003e-05
 [336,] 0.0002171249 0.0001427465 4.758201e-05
 [337,] 0.0002171249 0.0001627202 5.424028e-05
 [338,] 0.0002171249 0.0001424774 4.749238e-05
 [339,] 0.0002171249 0.0001414700 4.715663e-05
 [340,] 0.0002171249 0.0001620235 5.400787e-05
 [341,] 0.0002171249 0.0001625444 5.418162e-05
 [342,] 0.0002171249 0.0001559447 5.198186e-05
 [343,] 0.0002171249 0.0001628978 5.429946e-05
 [344,] 0.0002171249 0.0001632022 5.440098e-05
 [345,] 0.0002171249 0.0001649129 5.497111e-05
 [346,] 0.0002171249 0.0001550673 5.168817e-05
 [347,] 0.0002171249 0.0001936566 6.455204e-05
 [348,] 0.0002171249 0.0002184064 7.280171e-05
 [349,] 0.0002171249 0.0002455520 8.185332e-05
 [350,] 0.0002171249 0.0002399870 8.000010e-05
 [351,] 0.0002171249 0.0003525100 1.175070e-04
 [352,] 0.0002866615 0.0003463248 1.154675e-04
 [353,] 0.0002171249 0.0001997383 6.658404e-05
 [354,] 0.0003393573 0.0002772313 9.242930e-05
 [355,] 0.0002905875 0.0002234162 7.447576e-05
 [356,] 0.0003803068 0.0002417372 8.059327e-05
 [357,] 0.0003088527 0.0002503557 8.346715e-05
 [358,] 0.0004383180 0.0002299544 7.666487e-05
 [359,] 0.0002696580 0.0002336541 7.789001e-05
 [360,] 0.0003451244 0.0002697497 8.993449e-05
 [361,] 0.0002969955 0.0002319651 7.732702e-05
 [362,] 0.0003090573 0.0002322735 7.743000e-05
 [363,] 0.0004127400 0.0002845069 9.485664e-05
 [364,] 0.0002171249 0.0002158052 7.194164e-05
 [365,] 0.0002171249 0.0001406663 4.688907e-05
 [366,] 0.0002171249 0.0001770181 5.900911e-05
 [367,] 0.0002799719 0.0001495356 6.404355e-05
 [368,] 0.0002171249 0.0001791109 5.970683e-05
 [369,] 0.0002171249 0.0001744070 5.813569e-05
 [370,] 0.0002171249 0.0001697888 5.659660e-05
 [371,] 0.0002171249 0.0001398902 4.663005e-05
 [372,] 0.0002171249 0.0002111163 7.037220e-05
 [373,] 0.0002171249 0.0001734395 5.781367e-05
 [374,] 0.0002171249 0.0001694292 5.647642e-05
 [375,] 0.0002171249 0.0001736483 5.788294e-05
 [376,] 0.0002171249 0.0002297250 7.657912e-05
 [377,] 0.0002171249 0.0001902018 6.340070e-05
 [378,] 0.0002171249 0.0001620777 5.402626e-05
 [379,] 0.0002171249 0.0001686014 5.620145e-05
 [380,] 0.0002171249 0.0001477210 4.924075e-05
 [381,] 0.0002171249 0.0001909934 6.366408e-05
 [382,] 0.0002171249 0.0001383168 4.610579e-05
 [383,] 0.0002268618 0.0001465983 5.012825e-05
 [384,] 0.0002171249 0.0001621547 5.405383e-05
 [385,] 0.0002171249 0.0001585374 5.284826e-05
 [386,] 0.0002171249 0.0001576133 5.254004e-05
 [387,] 0.0002171249 0.0001583652 5.279082e-05
 [388,] 0.0002171249 0.0001619952 5.400122e-05
 [389,] 0.0002842632 0.0002165735 7.779879e-05
 [390,] 0.0002213288 0.0001466588 4.888636e-05
 [391,] 0.0002171249 0.0001713189 5.710986e-05
 [392,] 0.0002171249 0.0001458162 4.860538e-05
 [393,] 0.0002171249 0.0001772240 5.907873e-05
 [394,] 0.0002171249 0.0001669243 5.564144e-05
 [395,] 0.0002171249 0.0002193882 7.313153e-05
 [396,] 0.0002171249 0.0001893032 6.310625e-05
 [397,] 0.0002171249 0.0001579996 5.266736e-05
 [398,] 0.0002558386 0.0002055399 6.852137e-05
 [399,] 0.0002291370 0.0002244026 7.481006e-05
 [400,] 0.0002171249 0.0001851945 6.173665e-05
 [401,] 0.0002332876 0.0002941191 9.805536e-05
 [402,] 0.0002715984 0.0002734375 9.116083e-05
 [403,] 0.0002570548 0.0002667088 8.891689e-05
 [404,] 0.0002261851 0.0002571257 8.572078e-05
 [405,] 0.0002171249 0.0002798453 9.329548e-05
 [406,] 0.0002171249 0.0003053515 1.017980e-04
 [407,] 0.0002339508 0.0002640622 8.803379e-05
 [408,] 0.0002171249 0.0002897242 9.658926e-05
 [409,] 0.0002171249 0.0001617372 5.391576e-05
 [410,] 0.0002171249 0.0002114218 7.048083e-05
 [411,] 0.0002171249 0.0001546780 5.156027e-05
 [412,] 0.0002171249 0.0002029583 6.765304e-05
 [413,] 0.0005042584 0.0002163325 7.212146e-05
 [414,] 0.0002171249 0.0002063991 6.880021e-05
 [415,] 0.0002277140 0.0001602051 7.597366e-05
 [416,] 0.0004494535 0.0001833032 6.185896e-05
 [417,] 0.0002171249 0.0001612712 5.771647e-05
 [418,] 0.0002171249 0.0002216631 7.388942e-05
 [419,] 0.0002171249 0.0004169867 1.390201e-04
 [420,] 0.0002171249 0.0001650220 5.500759e-05
 [421,] 0.0002171249 0.0001695120 5.650729e-05
 [422,] 0.0002171249 0.0001917563 6.391832e-05
 [423,] 0.0003908433 0.0002074688 6.916949e-05
 [424,] 0.0012059643 0.0001971679 1.178186e-04
 [425,] 0.0050495478 0.0002351666 2.540372e-04
 [426,] 0.0008239323 0.0001893901 9.550248e-05
 [427,] 0.0007789953 0.0002160651 8.015860e-05
 [428,] 0.0003442287 0.0002370043 7.901922e-05
 [429,] 0.0003973858 0.0002541728 8.474558e-05
 [430,] 0.0004032991 0.0001689557 1.146203e-04
 [431,] 0.0007574573 0.0001816021 9.247392e-05
 [432,] 0.0002171249 0.0002101405 7.004742e-05
 [433,] 0.0002171249 0.0001500134 5.000520e-05
 [434,] 0.0002171249 0.0001492019 4.973468e-05
 [435,] 0.0002171249 0.0002062733 6.875932e-05
 [436,] 0.0002171249 0.0001466515 4.888435e-05
 [437,] 0.0002171249 0.0001536684 5.122517e-05
 [438,] 0.0005480085 0.0002158358 7.196346e-05
 [439,] 0.0003470282 0.0002388564 7.963733e-05
 [440,] 0.0002171249 0.0001463663 4.878922e-05
 [441,] 0.0002171249 0.0001462596 4.875364e-05
 [442,] 0.0005360538 0.0002104424 7.016458e-05
 [443,] 0.0005257703 0.0002073409 6.913011e-05
 [444,] 0.0002171249 0.0001847768 6.159028e-05
 [445,] 0.0006696237 0.0001642221 1.332227e-04
 [446,] 0.0005480085 0.0002058700 6.863967e-05
 [447,] 0.0002171249 0.0002102867 7.009628e-05
 [448,] 0.0002171249 0.0001823591 6.078540e-05
 [449,] 0.0002178906 0.0002017186 6.724800e-05
 [450,] 0.0002576827 0.0002049870 6.833878e-05
 [451,] 0.0002504956 0.0001960016 6.534193e-05
 [452,] 0.0002171249 0.0001829168 6.097130e-05
 [453,] 0.0002171249 0.0002101406 7.004748e-05
 [454,] 0.0002171249 0.0002088640 6.962137e-05
 [455,] 0.0044140350 0.0002568701 2.444238e-04
 [456,] 0.0002171249 0.0002026553 6.755174e-05
 [457,] 0.0002171249 0.0002088894 6.962962e-05
 [458,] 0.0002171249 0.0002109583 7.032019e-05
 [459,] 0.0004443643 0.0002074246 7.671885e-05
 [460,] 0.0040933803 0.0002146732 2.235629e-04
 [461,] 0.0002524016 0.0002045718 6.820037e-05
 [462,] 0.0002171249 0.0002175528 7.252903e-05
 [463,] 0.0002276829 0.0002083144 6.944815e-05
 [464,] 0.0004317617 0.0002013936 6.714624e-05
 [465,] 0.0002171249 0.0002108303 7.027760e-05
 [466,] 0.0002171249 0.0001851894 6.172883e-05
 [467,] 0.0002592007 0.0002029574 6.766223e-05
 [468,] 0.0004688332 0.0001964471 6.549703e-05
 [469,] 0.0002171249 0.0002122829 7.076198e-05
 [470,] 0.0002171249 0.0002110393 7.034705e-05
 [471,] 0.0002171249 0.0001853321 6.177648e-05
 [472,] 0.0002554351 0.0001965750 6.553360e-05
 [473,] 0.0037965425 0.0002394641 2.368145e-04
 [474,] 0.0002171249 0.0001854332 6.181018e-05
 [475,] 0.0002171249 0.0001858796 6.195896e-05
 [476,] 0.0002171249 0.0001868268 6.227473e-05
 [477,] 0.0002650380 0.0001948465 6.495738e-05
 [478,] 0.0004153891 0.0001829506 6.099559e-05
 [479,] 0.0002171249 0.0002131376 7.104694e-05
 [480,] 0.0002171249 0.0001877339 6.257695e-05
 [481,] 0.0002171249 0.0002231735 7.440439e-05
 [482,] 0.0002224495 0.0001658575 5.529279e-05
 [483,] 0.0002171249 0.0001894460 6.314740e-05
 [484,] 0.0003905342 0.0001757481 5.859341e-05
 [485,] 0.0002171249 0.0001943192 6.477236e-05
 [486,] 0.0002595070 0.0001927107 6.424511e-05
 [487,] 0.0026922196 0.0002356149 1.880673e-04
 [488,] 0.0003746238 0.0001763824 5.880488e-05
 [489,] 0.0002595070 0.0001914473 6.382374e-05
 [490,] 0.0002837138 0.0001931915 6.440576e-05
 [491,] 0.0002171249 0.0001902375 6.341164e-05
 [492,] 0.0002174489 0.0001704254 5.681600e-05
 [493,] 0.0002518236 0.0001887482 6.292341e-05
 [494,] 0.0003820952 0.0001791425 5.972547e-05
 [495,] 0.0002171249 0.0002134757 7.117024e-05
 [496,] 0.0002712386 0.0001999949 6.667472e-05
 [497,] 0.0003632925 0.0001801385 7.440438e-05
 [498,] 0.0003632925 0.0001795017 7.479587e-05
 [499,] 0.0003562383 0.0001803356 7.310268e-05
 [500,] 0.0002171249 0.0002070158 6.900443e-05
 [501,] 0.0028519054 0.0001771082 2.190405e-04
 [502,] 0.0002712386 0.0001988021 6.627691e-05
 [503,] 0.0004200198 0.0001807542 8.386089e-05
 [504,] 0.0002171249 0.0002086164 6.953784e-05
 [505,] 0.0002171249 0.0002085859 6.952770e-05
 [506,] 0.0002171249 0.0002161563 7.204979e-05
 [507,] 0.0002518236 0.0001990041 6.634402e-05
 [508,] 0.0002171249 0.0001829997 6.099900e-05
 [509,] 0.0002171249 0.0002082499 6.941571e-05
 [510,] 0.0003643052 0.0001766572 7.723000e-05
 [511,] 0.0002171249 0.0001823240 6.077377e-05
 [512,] 0.0003858877 0.0001770518 8.074906e-05
 [513,] 0.0003804207 0.0001785365 7.905962e-05
 [514,] 0.0002171249 0.0001823240 6.077378e-05
 [515,] 0.0003223832 0.0001734904 7.191172e-05
 [516,] 0.0003643052 0.0001782329 7.612585e-05
 [517,] 0.0002171249 0.0002108366 7.027942e-05
 [518,] 0.0002171249 0.0001824419 6.081311e-05
 [519,] 0.0003858877 0.0001775502 8.073538e-05
 [520,] 0.0003643052 0.0001783403 7.638408e-05
 [521,] 0.0021376453 0.0001701459 1.924856e-04
 [522,] 0.0002171249 0.0001799027 5.996681e-05
 [523,] 0.0002171249 0.0002111532 7.038514e-05
 [524,] 0.0002171249 0.0001807001 6.023258e-05
 [525,] 0.0002171249 0.0002261822 7.539647e-05
 [526,] 0.0004598442 0.0001497499 1.083822e-04
 [527,] 0.0002171249 0.0002110059 7.033596e-05
 [528,] 0.0002171249 0.0002109894 7.033047e-05
 [529,] 0.0004889351 0.0001506859 1.081736e-04
 [530,] 0.0002171249 0.0001930271 6.434511e-05
 [531,] 0.0002171249 0.0001861935 6.206662e-05
 [532,] 0.0002171249 0.0001822907 6.076106e-05
 [533,] 0.0002171249 0.0002163340 7.211213e-05
 [534,] 0.0002171249 0.0002149947 7.166574e-05
 [535,] 0.0002171249 0.0002123416 7.077958e-05
 [536,] 0.0002171249 0.0001742742 5.809379e-05
 [537,] 0.0002171249 0.0001425143 4.750477e-05
 [538,] 0.0002171249 0.0001493380 4.977857e-05
 [539,] 0.0002171249 0.0002081187 6.936893e-05
 [540,] 0.0002171249 0.0002161509 7.205153e-05
 [541,] 0.0002171249 0.0001934095 6.446703e-05
 [542,] 0.0002171249 0.0001431837 4.772805e-05
 [543,] 0.0002171249 0.0001453103 4.843615e-05
 [544,] 0.0002171249 0.0002131732 7.105824e-05
 [545,] 0.0002171249 0.0001448624 4.828707e-05
 [546,] 0.0002171249 0.0001463940 4.879709e-05
 [547,] 0.0002171249 0.0002150316 7.167752e-05
 [548,] 0.0002171249 0.0001443523 4.811773e-05
 [549,] 0.0002171249 0.0002108930 7.029791e-05
 [550,] 0.0002171249 0.0001445159 4.817223e-05
 [551,] 0.0002171249 0.0001439009 4.796718e-05
 [552,] 0.0002171249 0.0001448859 4.829476e-05
 [553,] 0.0002171249 0.0001903378 6.344084e-05
 [554,] 0.0002171249 0.0001442493 4.808340e-05
 [555,] 0.0002171249 0.0001448162 4.827256e-05
 [556,] 0.0002171249 0.0002169797 7.232592e-05
 [557,] 0.0002171249 0.0001678171 5.593915e-05
 [558,] 0.0002171249 0.0002447059 8.156584e-05
 [559,] 0.0002171249 0.0002318447 7.728247e-05
 [560,] 0.0002171249 0.0001679534 5.598449e-05
 [561,] 0.0002171249 0.0002357845 7.859248e-05
 [562,] 0.0002171249 0.0002483363 8.278826e-05
 [563,] 0.0002171249 0.0003152350 1.050767e-04
 [564,] 0.0002171249 0.0001880740 6.269093e-05
 [565,] 0.0002171249 0.0001466039 4.886793e-05
 [566,] 0.0002171249 0.0001877281 6.257136e-05
 [567,] 0.0002171249 0.0009856251 3.285211e-04
 [568,] 0.0002171249 0.0002005405 6.684310e-05
 [569,] 0.0002171249 0.0002097401 6.990793e-05
 [570,] 0.0002171249 0.0004610492 1.537058e-04
 [571,] 0.0002171249 0.0001814174 6.046918e-05
 [572,] 0.0002171249 0.0002030759 6.768746e-05
 [573,] 0.0002171249 0.0010267561 3.422405e-04
 [574,] 0.0002171249 0.0002165517 7.218385e-05
 [575,] 0.0002171249 0.0002091963 6.972590e-05
 [576,] 0.0002171249 0.0006609502 2.203506e-04
 [577,] 0.0002171249 0.0007048896 2.349995e-04
 [578,] 0.0002171249 0.0002107695 7.025109e-05
 [579,] 0.0002171249 0.0002068064 6.893057e-05
 [580,] 0.0002171249 0.0004198111 1.399542e-04
 [581,] 0.0002171249 0.0001993811 6.645672e-05
 [582,] 0.0002171249 0.0004085011 1.361848e-04
 [583,] 0.0002171249 0.0001949123 6.496717e-05
 [584,] 0.0002171249 0.0009020879 3.006939e-04
 [585,] 0.0002171249 0.0001934240 6.447113e-05
 [586,] 0.0002171249 0.0001991336 6.637506e-05
 [587,] 0.0002171249 0.0008487722 2.829263e-04
 [588,] 0.0002171249 0.0001995285 6.650586e-05
 [589,] 0.0002171249 0.0001995285 6.650592e-05
 [590,] 0.0002171249 0.0001954732 6.515449e-05
 [591,] 0.0002171249 0.0002127804 7.092206e-05
 [592,] 0.0002171249 0.0002044932 6.816065e-05
 [593,] 0.0002171249 0.0003894276 1.298010e-04
 [594,] 0.0002171249 0.0002026684 6.755243e-05
 [595,] 0.0002171249 0.0003220914 1.073598e-04
 [596,] 0.0002171249 0.0002045475 6.817906e-05
 [597,] 0.0002171249 0.0002032650 6.775145e-05
 [598,] 0.0002171249 0.0002131748 7.105433e-05
 [599,] 0.0002171249 0.0002070318 6.900732e-05
 [600,] 0.0002171249 0.0002097444 6.991137e-05
 [601,] 0.0002171249 0.0002074698 6.915331e-05
 [602,] 0.0002171249 0.0002043733 6.812134e-05
 [603,] 0.0002171249 0.0002004390 6.681007e-05
 [604,] 0.0002171249 0.0001986051 6.619899e-05
 [605,] 0.0002171249 0.0001898955 6.329609e-05
 [606,] 0.0002171249 0.0007303057 2.434388e-04
 [607,] 0.0002171249 0.0001968624 6.561663e-05
 [608,] 0.0002171249 0.0001942471 6.474624e-05
 [609,] 0.0002171249 0.0001930690 6.435357e-05
 [610,] 0.0002171249 0.0001938930 6.462851e-05
 [611,] 0.0002171249 0.0001935411 6.451116e-05
 [612,] 0.0002171249 0.0001941102 6.470068e-05
 [613,] 0.0002171249 0.0001940002 6.466412e-05
 [614,] 0.0002171249 0.0001916770 6.388993e-05
 [615,] 0.0002171249 0.0002089529 8.084609e-05
 [616,] 0.0002171249 0.0006917682 2.305336e-04
 [617,] 0.0002171249 0.0005074655 1.691329e-04
 [618,] 0.0002171249 0.0004159964 1.386362e-04
 [619,] 0.0002171249 0.0006262695 2.087132e-04
 [620,] 0.0002171249 0.0005476257 1.824980e-04
 [621,] 0.0002171249 0.0001431613 4.772128e-05
 [622,] 0.0002171249 0.0001429512 4.765124e-05
 [623,] 0.0002171249 0.0001430550 4.768585e-05
 [624,] 0.0002171249 0.0001423150 4.743904e-05
 [625,] 0.0002171249 0.0001419622 4.732149e-05
 [626,] 0.0002171249 0.0005439337 1.812659e-04
 [627,] 0.0002171249 0.0005288144 1.762278e-04
 [628,] 0.0002171249 0.0005201732 1.733629e-04
 [629,] 0.0002171249 0.0005153174 1.717450e-04
 [630,] 0.0002171249 0.0001404239 4.680843e-05
 [631,] 0.0002171249 0.0005237609 1.745431e-04
 [632,] 0.0002171249 0.0005110568 1.703240e-04
 [633,] 0.0002171249 0.0006082755 2.027095e-04
 [634,] 0.0002171249 0.0001869577 6.232047e-05
 [635,] 0.0002171249 0.0006228987 2.075635e-04
 [636,] 0.0002171249 0.0006025035 2.085758e-04
 [637,] 0.0002171249 0.0001412050 4.706835e-05
 [638,] 0.0002171249 0.0005675416 1.891261e-04
 [639,] 0.0002171249 0.0001415937 4.719851e-05
 [640,] 0.0002171249 0.0006548714 2.182158e-04
 [641,] 0.0002171249 0.0006396378 2.131444e-04
 [642,] 0.0002171249 0.0001415552 4.798113e-05
 [643,] 0.0002171249 0.0006713085 2.236984e-04
 [644,] 0.0002171249 0.0001411450 4.899053e-05
 [645,] 0.0002171249 0.0001417552 4.725212e-05
 [646,] 0.0002171249 0.0001416388 4.848565e-05
 [647,] 0.0002171249 0.0001418088 4.727001e-05
 [648,] 0.0002171249 0.0005683219 2.149105e-04
 [649,] 0.0002171249 0.0006109174 2.036520e-04
 [650,] 0.0002171249 0.0005727293 2.020657e-04
 [651,] 0.0002171249 0.0005942117 1.980182e-04
 [652,] 0.0002171249 0.0007111874 2.369977e-04
 [653,] 0.0002171249 0.0001435991 4.786486e-05
 [654,] 0.0003376060 0.0006070538 4.607825e-04
 [655,] 0.0002171249 0.0002002830 6.676437e-05
 [656,] 0.0002244107 0.0001425279 6.159657e-05
 [657,] 0.0002171249 0.0001412086 4.706959e-05
 [658,] 0.0002921384 0.0005599987 3.636491e-04
 [659,] 0.0002171249 0.0005970138 2.189379e-04
 [660,] 0.0002171249 0.0006287297 2.374548e-04
 [661,] 0.0002171249 0.0001726788 5.755957e-05
 [662,] 0.0002171249 0.0006554571 2.184405e-04
 [663,] 0.0002171249 0.0001724882 5.749617e-05
 [664,] 0.0002171249 0.0001725313 5.751053e-05
 [665,] 0.0002171249 0.0001731323 5.771094e-05
 [666,] 0.0002171249 0.0001729896 5.766337e-05
 [667,] 0.0002171249 0.0005789959 1.929584e-04
 [668,] 0.0002171249 0.0001725540 5.751809e-05
 [669,] 0.0002171249 0.0001727350 5.757847e-05
 [670,] 0.0002171249 0.0001727068 5.756906e-05
 [671,] 0.0002171249 0.0001726017 5.753401e-05
 [672,] 0.0002171249 0.0001725774 5.752591e-05
 [673,] 0.0002171249 0.0002506474 8.353982e-05
 [674,] 0.0002171249 0.0001727740 5.759146e-05
 [675,] 0.0002171249 0.0001728882 5.762956e-05
 [676,] 0.0002171249 0.0001729896 5.766338e-05
 [677,] 0.0002171249 0.0001731047 5.770175e-05
 [678,] 0.0002171249 0.0001733476 5.778274e-05
 [679,] 0.0002171249 0.0002736014 9.119921e-05
 [680,] 0.0002171249 0.0001734248 5.780848e-05
 [681,] 0.0002171249 0.0005890271 1.962875e-04
 [682,] 0.0002171249 0.0005648860 1.882421e-04
 [683,] 0.0002171249 0.0001738586 5.795315e-05
 [684,] 0.0002171249 0.0001739550 5.798531e-05
 [685,] 0.0002171249 0.0001740044 5.800176e-05
 [686,] 0.0002171249 0.0001718237 5.727460e-05
 [687,] 0.0002171249 0.0001761834 5.872866e-05
 [688,] 0.0002171249 0.0002372915 7.909210e-05
 [689,] 0.0002171249 0.0001749156 5.830556e-05
 [690,] 0.0002171249 0.0001751610 5.838738e-05
 [691,] 0.0002171249 0.0001745759 5.819238e-05
 [692,] 0.0002171249 0.0001747749 5.825862e-05
 [693,] 0.0002171249 0.0001748297 5.827687e-05
 [694,] 0.0002171249 0.0001746206 5.820717e-05
 [695,] 0.0002171249 0.0001748853 5.829536e-05
 [696,] 0.0002171249 0.0001749416 5.831416e-05
 [697,] 0.0002171249 0.0001753732 5.845804e-05
 [698,] 0.0002171249 0.0001754330 5.847797e-05
 [699,] 0.0002171249 0.0001756171 5.853931e-05
 [700,] 0.0002171249 0.0001758085 5.860320e-05
 [701,] 0.0002171249 0.0001760004 5.866718e-05
 [702,] 0.0002171249 0.0001760004 5.866718e-05
 [703,] 0.0002171249 0.0001761366 5.871258e-05
 [704,] 0.0002171249 0.0005536536 2.154801e-04
 [705,] 0.0002171249 0.0001764174 5.880621e-05
 [706,] 0.0002171249 0.0001765348 5.884531e-05
 [707,] 0.0002171249 0.0001765348 5.884531e-05
 [708,] 0.0002171249 0.0001765348 5.884531e-05
 [709,] 0.0002171249 0.0001766058 5.886903e-05
 [710,] 0.0002171249 0.0001765348 5.884531e-05
 [711,] 0.0002171249 0.0001765348 5.884531e-05
 [712,] 0.0002171249 0.0001765348 5.884531e-05
 [713,] 0.0002171249 0.0001765348 5.884532e-05
 [714,] 0.0002171249 0.0001756886 5.856311e-05
 [715,] 0.0002171249 0.0001757045 5.856841e-05
 [716,] 0.0002171249 0.0001756886 5.856313e-05
 [717,] 0.0002171249 0.0001761929 5.873135e-05
 [718,] 0.0002171249 0.0001761929 5.873135e-05
 [719,] 0.0002171249 0.0001762506 5.875059e-05
 [720,] 0.0002171249 0.0001762506 5.875059e-05
 [721,] 0.0002171249 0.0001763155 5.877223e-05
 [722,] 0.0002171249 0.0001761028 5.870130e-05
 [723,] 0.0002171249 0.0001764476 5.881628e-05
 [724,] 0.0002171249 0.0001755945 5.853207e-05
 [725,] 0.0002171249 0.0001765148 5.883872e-05
 [726,] 0.0002171249 0.0001763812 5.879416e-05
 [727,] 0.0002171249 0.0001765048 5.883529e-05
 [728,] 0.0002171249 0.0001763834 5.879488e-05
 [729,] 0.0002171249 0.0001758226 5.860785e-05
 [730,] 0.0002171249 0.0001766243 5.887524e-05
 [731,] 0.0002171249 0.0001766752 5.889215e-05
 [732,] 0.0002171249 0.0001765434 5.884820e-05
 [733,] 0.0002171249 0.0001773103 5.910392e-05
 [734,] 0.0002171249 0.0001772726 5.909131e-05
 [735,] 0.0002171249 0.0001895114 6.316867e-05
 [736,] 0.0002171249 0.0001771996 5.906701e-05
 [737,] 0.0002171249 0.0001772726 5.909132e-05
 [738,] 0.0002171249 0.0001771750 5.905880e-05
 [739,] 0.0002171249 0.0001773464 5.911592e-05
 [740,] 0.0002171249 0.0001773464 5.911597e-05
 [741,] 0.0002171249 0.0001775261 5.917581e-05
 [742,] 0.0002171249 0.0001775261 5.917586e-05
 [743,] 0.0002171249 0.0001775261 5.917583e-05
 [744,] 0.0002171249 0.0001777501 5.925053e-05
 [745,] 0.0002171249 0.0001776000 5.920041e-05
 [746,] 0.0002171249 0.0001774530 5.915142e-05
 [747,] 0.0002171249 0.0001773163 5.910581e-05
 [748,] 0.0002171249 0.0001777048 5.923537e-05
 [749,] 0.0003097286 0.0002772071 2.285507e-04
 [750,] 0.0003288003 0.0002676822 2.372133e-04
 [751,] 0.0002171249 0.0001772615 5.908757e-05
 [752,] 0.0002171249 0.0001771940 5.906522e-05
 [753,] 0.0002171249 0.0001777048 5.923537e-05
 [754,] 0.0002171249 0.0001775608 5.918737e-05
 [755,] 0.0002171249 0.0001786262 5.954255e-05
 [756,] 0.0002171249 0.0001779234 5.930821e-05
 [757,] 0.0002171249 0.0001790016 5.966777e-05
 [758,] 0.0002171249 0.0003849995 1.283225e-04
 [759,] 0.0002171249 0.0001905021 6.349892e-05
 [760,] 0.0002171249 0.0001783776 5.945965e-05
 [761,] 0.0002171249 0.0001792686 5.975687e-05
 [762,] 0.0002171249 0.0002134632 7.115476e-05
 [763,] 0.0002171249 0.0002196501 7.321058e-05
 [764,] 0.0002171249 0.0002114193 1.037989e-04
 [765,] 0.0002171249 0.0002275391 8.014102e-05
 [766,] 0.0002171249 0.0010943374 3.646371e-04
 [767,] 0.0002171249 0.0006551612 2.183742e-04
 [768,] 0.0002171249 0.0008082339 2.693707e-04
 [769,] 0.0002171249 0.0006890084 2.296224e-04
 [770,] 0.0002371557 0.0002076974 7.959506e-05
 [771,] 0.0002171249 0.0008688911 2.895845e-04
 [772,] 0.0002420821 0.0002253273 7.511434e-05
 [773,] 0.0002171249 0.0008160709 2.719814e-04
 [774,] 0.0002171249 0.0007808328 2.602354e-04
 [775,] 0.0002171249 0.0002139500 7.131757e-05
 [776,] 0.0002481088 0.0002254291 7.514823e-05
 [777,] 0.0002171249 0.0008602132 2.866889e-04
 [778,] 0.0002481088 0.0002251523 7.505595e-05
 [779,] 0.0002171249 0.0008826904 2.941312e-04
 [780,] 0.0002171249 0.0008923529 2.973592e-04
 [781,] 0.0002171249 0.0008995781 2.997660e-04
 [782,] 0.0002171249 0.0009161561 3.052905e-04
 [783,] 0.0002171249 0.0008622757 2.873381e-04
 [784,] 0.0002171249 0.0016613990 5.537306e-04
 [785,] 0.0002171249 0.0009399771 3.132285e-04
 [786,] 0.0002171249 0.0009565537 3.187511e-04
 [787,] 0.0002171249 0.0009734957 3.243962e-04
 [788,] 0.0002171249 0.0009653820 3.216935e-04
 [789,] 0.0002171249 0.0002163083 7.210584e-05
 [790,] 0.0002171249 0.0008759744 2.919012e-04
 [791,] 0.0002171249 0.0009919396 3.305433e-04
 [792,] 0.0002171249 0.0002153871 7.179861e-05
 [793,] 0.0002420420 0.0002212485 7.375396e-05
 [794,] 0.0002171249 0.0010220449 3.405736e-04
 [795,] 0.0002194021 0.0002152002 7.173628e-05
 [796,] 0.0002384892 0.0002146804 7.156308e-05
 [797,] 0.0002384892 0.0002146636 7.155746e-05
 [798,] 0.0002284285 0.0002146884 7.156569e-05
 [799,] 0.0002269283 0.0002147175 7.157539e-05
 [800,] 0.0002206079 0.0002150470 7.168525e-05
 [801,] 0.0002402948 0.0002142722 7.142695e-05
 [802,] 0.0002402925 0.0002136363 7.121467e-05
 [803,] 0.0002171249 0.0019272662 6.423522e-04
 [804,] 0.0002301142 0.0002146771 7.156193e-05
 [805,] 0.0002301142 0.0002146959 7.156823e-05
 [806,] 0.0002301142 0.0002146223 7.154367e-05
 [807,] 0.0002333725 0.0002147048 7.157120e-05
 [808,] 0.0002175169 0.0002135040 7.117051e-05
 [809,] 0.0002171249 0.0018189794 6.062583e-04
 [810,] 0.0002171249 0.0019602031 6.533369e-04
 [811,] 0.0002171249 0.0008042689 2.680373e-04
 [812,] 0.0002171249 0.0010237678 3.411500e-04
 [813,] 0.0002171249 0.0010151920 3.382924e-04
 [814,] 0.0002171249 0.0009797948 3.264974e-04
 [815,] 0.0002171249 0.0009797948 3.264974e-04
 [816,] 0.0002171249 0.0009547176 3.181408e-04
 [817,] 0.0002171249 0.0002238441 7.461546e-05
 [818,] 0.0002319507 0.0002134445 7.115074e-05
 [819,] 0.0002171249 0.0015584548 5.194222e-04
 [820,] 0.0002171249 0.0002374998 7.916316e-05
 [821,] 0.0002171249 0.0009337086 3.111373e-04
 [822,] 0.0002474639 0.0002146689 7.155931e-05
 [823,] 0.0002171249 0.0009052817 3.016652e-04
 [824,] 0.0002760233 0.0002173772 7.952127e-05
 [825,] 0.0002171249 0.0015259713 5.086065e-04
 [826,] 0.0002171249 0.0002091597 6.971833e-05
 [827,] 0.0002171249 0.0007957582 2.652324e-04
 [828,] 0.0002171249 0.0002075318 6.917729e-05
 [829,] 0.0002171249 0.0007009411 2.336266e-04
 [830,] 0.0002171249 0.0006948577 2.315989e-04
 [831,] 0.0002171249 0.0008005124 2.668185e-04
 [832,] 0.0002171249 0.0002081686 6.938887e-05
 [833,] 0.0002171249 0.0002086317 6.954269e-05
 [834,] 0.0002171249 0.0007130073 2.376460e-04
 [835,] 0.0002171249 0.0002086341 6.954356e-05
 [836,] 0.0002171249 0.0008195279 2.731957e-04
 [837,] 0.0002171249 0.0009002507 2.999865e-04
 [838,] 0.0002171249 0.0006922904 2.307377e-04
 [839,] 0.0002171249 0.0007970726 2.657103e-04
 [840,] 0.0002171249 0.0007411941 2.470367e-04
 [841,] 0.0002171249 0.0007533940 2.511027e-04
 [842,] 0.0002171249 0.0002195967 7.319492e-05
 [843,] 0.0002171249 0.0002216916 7.390037e-05
 [844,] 0.0002171249 0.0002198300 7.327992e-05
 [845,] 0.0002171249 0.0002198300 7.328108e-05
 [846,] 0.0002171249 0.0002096079 6.986561e-05
 [847,] 0.0002171249 0.0002180740 7.269407e-05
 [848,] 0.0002171249 0.0002186608 7.288977e-05
 [849,] 0.0002171249 0.0002074717 6.915361e-05
 [850,] 0.0002171249 0.0002197240 7.324421e-05
 [851,] 0.0002171249 0.0002160039 7.200416e-05
 [852,] 0.0002171249 0.0002158147 7.194181e-05
 [853,] 0.0002171249 0.0002152076 7.173944e-05
 [854,] 0.0002171249 0.0002152076 7.173944e-05
 [855,] 0.0002171249 0.0002151458 7.171901e-05
 [856,] 0.0002171249 0.0002064939 6.882878e-05
 [857,] 0.0002171249 0.0002191821 7.305780e-05
 [858,] 0.0002171249 0.0002840523 9.466827e-05
 [859,] 0.0002570406 0.0002726754 1.793382e-04
 [860,] 0.0002171249 0.0002817212 9.389148e-05
 [861,] 0.0002171249 0.0002834143 9.445568e-05
 [862,] 0.0002709340 0.0002675949 1.882220e-04
 [863,] 0.0002171249 0.0002787506 9.290158e-05
 [864,] 0.0002171249 0.0002799882 9.331364e-05
 [865,] 0.0002171249 0.0002905153 9.682216e-05
 [866,] 0.0002171249 0.0002908487 9.693345e-05
 [867,] 0.0002655258 0.0002792895 1.910899e-04
 [868,] 0.0002171249 0.0002877579 9.591637e-05
 [869,] 0.0002171249 0.0002676611 8.920641e-05
 [870,] 0.0002439199 0.0003030802 1.846308e-04
 [871,] 0.0002354969 0.0003141011 1.824712e-04
 [872,] 0.0002278648 0.0003251429 1.799204e-04
 [873,] 0.0002611035 0.0003280812 2.132554e-04
 [874,] 0.0002658991 0.0003299327 2.189674e-04
 [875,] 0.0002611035 0.0003236728 2.110860e-04
 [876,] 0.0002171249 0.0003160349 1.053248e-04
 [877,] 0.0002758545 0.0003254844 2.265558e-04
 [878,] 0.0002354969 0.0003202752 1.846915e-04
 [879,] 0.0002389320 0.0003185102 1.871871e-04
 [880,] 0.0002354544 0.0003202752 1.846508e-04
 [881,] 0.0002274314 0.0003185102 1.762457e-04
 [882,] 0.0002396141 0.0003167608 1.870431e-04
 [883,] 0.0002171249 0.0002926255 9.753810e-05
 [884,] 0.0002171249 0.0002470929 8.235140e-05
 [885,] 0.0002171249 0.0001927268 6.424281e-05
 [886,] 0.0002171249 0.0001853668 6.179008e-05
 [887,] 0.0002171249 0.0001933641 6.445533e-05
 [888,] 0.0002171249 0.0001923000 6.410027e-05
 [889,] 0.0002171249 0.0001944815 6.482789e-05
 [890,] 0.0002171249 0.0001944815 6.482789e-05
 [891,] 0.0002171249 0.0001937173 6.457307e-05
 [892,] 0.0002171249 0.0001937542 6.458540e-05
 [893,] 0.0002171249 0.0001704696 5.682410e-05
 [894,] 0.0002815594 0.0001927250 8.217906e-05
 [895,] 0.0002960325 0.0001925081 8.772446e-05
 [896,] 0.0002171249 0.0001895866 6.319478e-05
 [897,] 0.0002285698 0.0001927246 6.704529e-05
 [898,] 0.0002171249 0.0001907069 6.356891e-05
 [899,] 0.0040782739 0.0001876914 6.933642e-04
 [900,] 0.0039230598 0.0001876549 6.814435e-04
 [901,] 0.0002171249 0.0001924843 6.416314e-05
 [902,] 0.0002171249 0.0001932533 6.441729e-05
 [903,] 0.0002171249 0.0001962254 6.541000e-05
 [904,] 0.0002171249 0.0002087760 7.486820e-05
 [905,] 0.0154084539 0.0001890488 1.916908e-03
 [906,] 0.0227324903 0.0001890488 2.806183e-03
 [907,] 0.0002171249 0.0001963548 6.545320e-05
 [908,] 0.0188395678 0.0001892028 2.267120e-03
 [909,] 0.0002171249 0.0001940664 6.468795e-05
 [910,] 0.0142845968 0.0001890488 1.813973e-03
 [911,] 0.0002171249 0.0002922220 9.740981e-05
 [912,] 0.0076276621 0.0001892434 9.857936e-04
 [913,] 0.0154084539 0.0001892951 1.893369e-03
 [914,] 0.0188395678 0.0001891763 2.274987e-03
 [915,] 0.0002171249 0.0001950207 6.500599e-05
 [916,] 0.0129069450 0.0001896401 1.535722e-03
 [917,] 0.0002171249 0.0001946652 6.489035e-05
 [918,] 0.0136899831 0.0001903375 1.564175e-03
 [919,] 0.0002171249 0.0001931076 6.437074e-05
 [920,] 0.0136387803 0.0001898700 1.579111e-03
 [921,] 0.0002171249 0.0001966305 6.554490e-05
 [922,] 0.0129373466 0.0001899352 1.493320e-03
 [923,] 0.0002171249 0.0001957203 6.523922e-05
 [924,] 0.0129069450 0.0001900408 1.474947e-03
 [925,] 0.0129069450 0.0001898700 1.499673e-03
 [926,] 0.0150532476 0.0001899042 1.725991e-03
 [927,] 0.0002171249 0.0001928644 6.428977e-05
 [928,] 0.0150532476 0.0001900408 1.703187e-03
 [929,] 0.0136066738 0.0001900408 1.549608e-03
 [930,] 0.0002171249 0.0001918328 6.394509e-05
 [931,] 0.0002171249 0.0001983141 6.610362e-05
 [932,] 0.0002171249 0.0001989948 6.633085e-05
 [933,] 0.0002171249 0.0001975732 6.585946e-05
 [934,] 0.0002171249 0.0001977481 6.591772e-05
 [935,] 0.0002171249 0.0001978404 6.594866e-05
 [936,] 0.0002171249 0.0001938495 6.461766e-05
 [937,] 0.0188844779 0.0001908724 1.980720e-03
 [938,] 0.0002171249 0.0001984501 6.615007e-05
 [939,] 0.0002171249 0.0001976549 6.588493e-05
 [940,] 0.0002171249 0.0001985890 6.619571e-05
 [941,] 0.0002171249 0.0002007563 6.691834e-05
 [942,] 0.0002171249 0.0001994610 6.648684e-05
 [943,] 0.0002171249 0.0001987968 6.626493e-05
 [944,] 0.0002171249 0.0001990651 6.635702e-05
 [945,] 0.0002171249 0.0001989604 6.631941e-05
 [946,] 0.0002171249 0.0001991803 6.639269e-05
 [947,] 0.0002171249 0.0001913508 6.378427e-05
 [948,] 0.0002171249 0.0002015220 6.717319e-05
 [949,] 0.0002171249 0.0001980054 6.600137e-05
 [950,] 0.0002171249 0.0001892611 6.308750e-05
 [951,] 0.0002171249 0.0001992389 6.641211e-05
 [952,] 0.0002171249 0.0001987445 6.624726e-05
 [953,] 0.0002171249 0.0001852975 6.612771e-05
 [954,] 0.3730981704 0.0001919917 2.572538e-02
 [955,] 0.0002171249 0.0001978767 6.595806e-05
 [956,] 0.0002171249 0.0001975566 6.585387e-05
 [957,] 0.0002171249 0.0001958967 6.530180e-05
 [958,] 0.0002171249 0.0001958274 6.527871e-05
 [959,] 0.0002171249 0.0001986229 6.620843e-05
 [960,] 0.0002171249 0.0001986229 6.620840e-05
 [961,] 0.0002171249 0.0001961611 6.538744e-05
 [962,] 0.0002171249 0.0001968246 6.560848e-05
 [963,] 0.0002171249 0.0001977789 6.592567e-05
 [964,] 0.0002171249 0.0001990854 6.636231e-05
 [965,] 0.0002171249 0.0001974547 6.581868e-05
 [966,] 0.0002171249 0.0001975623 6.585545e-05
 [967,] 0.0002171249 0.0001980454 6.601577e-05
 [968,] 0.0002171249 0.0001970004 6.566992e-05
 [969,] 0.0002171249 0.0001978257 6.594331e-05
 [970,] 0.0002171249 0.0001984763 6.615904e-05
 [971,] 0.0002171249 0.0001981770 6.606042e-05
 [972,] 0.0002171249 0.0001992978 6.643312e-05
 [973,] 0.0002171249 0.0002002510 6.675090e-05
 [974,] 0.0002171249 0.0002029067 6.763653e-05
 [975,] 0.0002171249 0.0002010270 6.701072e-05
 [976,] 0.0002171249 0.0002047902 6.826797e-05
 [977,] 0.0002171249 0.0002058458 6.861587e-05
 [978,] 0.0002171249 0.0002014721 6.715918e-05
 [979,] 0.0002171249 0.0002060322 6.867787e-05
 [980,] 0.0002171249 0.0002057331 6.858235e-05
 [981,] 0.0002171249 0.0002069795 6.899453e-05
 [982,] 0.0002171249 0.0002065784 6.886034e-05
 [983,] 0.0002171249 0.0002058292 6.861033e-05
 [984,] 0.0002171249 0.0002055494 6.851702e-05
 [985,] 0.0002171249 0.0002083579 6.945320e-05
 [986,] 0.0002171249 0.0002033961 6.780062e-05
 [987,] 0.0002171249 0.0002110189 7.033910e-05
 [988,] 0.0002171249 0.0002102471 7.008604e-05
 [989,] 0.0002171249 0.0002049400 6.831529e-05
 [990,] 0.0002171249 0.0002072027 6.906942e-05
 [991,] 0.0002171249 0.0002044519 6.815254e-05
 [992,] 0.0002171249 0.0002049569 6.832099e-05
 [993,] 0.0002171249 0.0002075204 6.917532e-05
 [994,] 0.0002171249 0.0002048051 6.826986e-05
 [995,] 0.0002171249 0.0002054481 6.848462e-05
 [996,] 0.0002171249 0.0002050860 6.836352e-05
 [997,] 0.0002171249 0.0002053299 6.844497e-05
 [998,] 0.0002171249 0.0002032292 6.774491e-05
 [999,] 0.0002171249 0.0002033805 6.779516e-05
[1000,] 0.0002171249 0.0002034359 6.781364e-05
[1001,] 0.0002171249 0.0002035151 6.784031e-05
[1002,] 0.0002171249 0.0002035189 6.784158e-05
[1003,] 0.0002171249 0.0002074261 6.914319e-05
[1004,] 0.0002171249 0.0002041864 6.806421e-05
[1005,] 0.0002171249 0.0002041864 6.806416e-05
[1006,] 0.0002171249 0.0002174114 7.247081e-05
[1007,] 0.0002171249 0.0002053304 6.844519e-05
[1008,] 0.0002171249 0.0002060753 6.869375e-05
[1009,] 0.0002171249 0.0002062078 6.873764e-05
[1010,] 0.0002171249 0.0002236334 7.454443e-05
[1011,] 0.0002171249 0.0002090000 6.966841e-05
[1012,] 0.0002171249 0.0002090432 6.968283e-05
[1013,] 0.0002171249 0.0002089020 6.963570e-05
[1014,] 0.0002171249 0.0002173708 7.245668e-05
[1015,] 0.0002171249 0.0002147328 7.157700e-05
[1016,] 0.0002171249 0.0002130383 7.101196e-05
[1017,] 0.0002171249 0.0002204841 7.349379e-05
[1018,] 0.0002375100 0.0002212721 7.376009e-05
[1019,] 0.0002259828 0.0002197000 7.323572e-05
[1020,] 0.0002563597 0.0002175931 7.253344e-05
[1021,] 0.0004379407 0.0002128809 1.535184e-04
[1022,] 0.0004379407 0.0002128774 1.534895e-04
[1023,] 0.0004344785 0.0002129916 1.532999e-04
[1024,] 0.0002171249 0.0002112555 7.041856e-05
[1025,] 0.0002171249 0.0001497262 5.198100e-05
[1026,] 0.0003541890 0.0002135290 1.286093e-04
[1027,] 0.0003469042 0.0002141926 1.288241e-04
[1028,] 0.0009078914 0.0002219165 4.246720e-04
[1029,] 0.0331410501 0.0003707404 2.707437e-01
[1030,] 0.0002171249 0.0001606502 5.355286e-05
[1031,] 0.0002171249 0.0001668156 5.560724e-05
[1032,] 0.0002171249 0.0001526656 5.088863e-05
[1033,] 0.0002171249 0.0001532367 5.107905e-05
[1034,] 0.0002171249 0.0001530154 5.100526e-05
[1035,] 0.0002171249 0.0002125776 7.086071e-05
[1036,] 0.0012697761 0.0003063882 1.353550e-03
[1037,] 0.0002171249 0.0002001389 6.671557e-05
[1038,] 0.0002171249 0.0001885071 6.283717e-05
[1039,] 0.0002171249 0.0002068086 6.894356e-05
[1040,] 0.0002171249 0.0001957330 6.525113e-05
[1041,] 0.0002171249 0.0001724299 5.748045e-05
[1042,] 0.0002171249 0.0001869065 6.230151e-05
[1043,] 0.0002171249 0.0001448426 4.828148e-05
[1044,] 0.0004508192 0.0001720906 7.867909e-05
[1045,] 0.0002171249 0.0001455149 4.850520e-05
[1046,] 0.0003273591 0.0001730999 6.164124e-05
[1047,] 0.0002171249 0.0001694688 5.649138e-05
[1048,] 0.0002171249 0.0001832718 6.109357e-05
[1049,] 0.0002171249 0.0002020929 6.736416e-05
[1050,] 0.0002171249 0.0001858203 6.193831e-05
[1051,] 0.0002171249 0.0001851612 6.171840e-05
[1052,] 0.0002171249 0.0001945703 6.485929e-05
[1053,] 0.0002171249 0.0002767326 9.224660e-05
[1054,] 0.0002179000 0.0002473654 8.246245e-05
[1055,] 0.0002400452 0.0002542161 8.474706e-05
[1056,] 0.0002171249 0.0001542608 5.142041e-05
[1057,] 0.0002171249 0.0001646007 6.187646e-05
[1058,] 0.0005030304 0.0001552567 1.797995e-04
[1059,] 0.0002171249 0.0002098128 6.993809e-05
[1060,] 0.0002171249 0.0001476788 4.922594e-05
[1061,] 0.0004118682 0.0001818695 1.947932e-04
[1062,] 0.0002171249 0.0001604897 5.349744e-05
[1063,] 0.0015189674 0.0001365998 3.134407e-04
[1064,] 0.0014891037 0.0001362552 2.857802e-04
[1065,] 0.0006752101 0.0001789987 2.001263e-04
[1066,] 0.0014522547 0.0001362678 3.068644e-04
[1067,] 0.0014891037 0.0001360786 3.068348e-04
[1068,] 0.0006154338 0.0001715716 2.745405e-04
[1069,] 0.0002171249 0.0002078218 6.927841e-05
[1070,] 0.0006365355 0.0001707820 2.815839e-04
[1071,] 0.0016744105 0.0001358262 3.227527e-04
[1072,] 0.0014522547 0.0001358639 2.675687e-04
[1073,] 0.0002171249 0.0002471326 8.237454e-05
[1074,] 0.0002171249 0.0002098112 6.994179e-05
[1075,] 0.0005152468 0.0001734497 2.344889e-04
[1076,] 0.0002171249 0.0002306346 7.688455e-05
[1077,] 0.0016941288 0.0001354435 3.315948e-04
[1078,] 0.0002171249 0.0002255152 7.517783e-05
[1079,] 0.0016157363 0.0001353157 3.042740e-04
[1080,] 0.0016157363 0.0001353178 3.026797e-04
[1081,] 0.0014689771 0.0001350845 2.609328e-04
[1082,] 0.0015747607 0.0001348435 2.944480e-04
[1083,] 0.0002171249 0.0002023709 6.746148e-05
[1084,] 0.0002171249 0.0001363269 4.544239e-05
[1085,] 0.0015349655 0.0001349040 2.800154e-04
[1086,] 0.0015349655 0.0001348713 2.831495e-04
[1087,] 0.0014981146 0.0001348853 2.760125e-04
[1088,] 0.0002171249 0.0002020402 6.735111e-05
[1089,] 0.0015763923 0.0001348821 2.883301e-04
[1090,] 0.0002171249 0.0001368087 4.560357e-05
[1091,] 0.0016116193 0.0001351208 2.804275e-04
[1092,] 0.0002171249 0.0002064787 6.883068e-05
[1093,] 0.0002171249 0.0002489896 8.299380e-05
[1094,] 0.0002171249 0.0002089175 6.964397e-05
[1095,] 0.0019613980 0.0001364872 3.067538e-04
[1096,] 0.0019613980 0.0001364872 3.067538e-04
[1097,] 0.0007234683 0.0001514496 2.468014e-04
[1098,] 0.0019613980 0.0001364031 3.085563e-04
[1099,] 0.0002171249 0.0002020048 6.733937e-05
[1100,] 0.0018920434 0.0001366428 3.040192e-04
[1101,] 0.0004169319 0.0001553913 1.024139e-04
[1102,] 0.0002171249 0.0002094499 6.982162e-05
[1103,] 0.0002171249 0.0002028247 6.761270e-05
[1104,] 0.0002171249 0.0002081086 6.937438e-05
[1105,] 0.0017147911 0.0001396208 2.615717e-04
[1106,] 0.0002171249 0.0001441080 4.803688e-05
[1107,] 0.0019027122 0.0001389079 2.947096e-04
[1108,] 0.0002171249 0.0002025622 6.752517e-05
[1109,] 0.0006608395 0.0001478053 2.060793e-04
[1110,] 0.0002232984 0.0002057696 6.859483e-05
[1111,] 0.0006597376 0.0001818087 2.137246e-04
[1112,] 0.0016546213 0.0001390154 3.255914e-04
[1113,] 0.0023181063 0.0001394537 4.341510e-04
[1114,] 0.0017703476 0.0001397516 3.683033e-04
[1115,] 0.0002171249 0.0001938915 6.463369e-05
[1116,] 0.0007932107 0.0001745156 3.530997e-04
[1117,] 0.0002171249 0.0002539150 8.464390e-05
[1118,] 0.0002171249 0.0001716288 5.721125e-05
[1119,] 0.0002171249 0.0001619295 5.397702e-05
[1120,] 0.0002171249 0.0001643719 5.479105e-05
[1121,] 0.0002171249 0.0001658541 5.528520e-05
[1122,] 0.0002171249 0.0001646858 5.489569e-05
[1123,] 0.0002171249 0.0001918874 6.397266e-05
[1124,] 0.0004223809 0.0003019562 1.006777e-04
[1125,] 0.0002171249 0.0001772399 5.907952e-05
[1126,] 0.0002171249 0.0001879359 6.265503e-05
[1127,] 0.0002171249 0.0001740101 5.800415e-05
[1128,] 0.0002171249 0.0002752166 9.174478e-05
[1129,] 0.0002171249 0.0001593222 5.310451e-05
[1130,] 0.0002171249 0.0001953340 6.512232e-05
[1131,] 0.0002171249 0.0001707983 5.693351e-05
[1132,] 0.0002171249 0.0001856441 6.188820e-05
[1133,] 0.0002171249 0.0002132608 7.108814e-05
[1134,] 0.0002171249 0.0002126860 7.089651e-05
[1135,] 0.0002171249 0.0002134596 7.115447e-05
[1136,] 0.0002171249 0.0001897107 6.324443e-05
[1137,] 0.0002171249 0.0001964212 6.547352e-05
[1138,] 0.0002171249 0.0001427001 4.756647e-05
[1139,] 0.0002171249 0.0002124726 7.082537e-05
[1140,] 0.0005135723 0.0002616678 8.724081e-05
[1141,] 0.0002171249 0.0002113502 7.045107e-05
[1142,] 0.0002171249 0.0001446151 4.820424e-05
[1143,] 0.0005336498 0.0002534339 8.449524e-05
[1144,] 0.0005398695 0.0002526614 8.423770e-05
[1145,] 0.0002171249 0.0001783238 5.944721e-05
[1146,] 0.0002171249 0.0001887228 6.290762e-05
[1147,] 0.0002171249 0.0002112253 7.040948e-05
[1148,] 0.0002171249 0.0001789731 5.966354e-05
[1149,] 0.0002171249 0.0001700402 5.668069e-05
[1150,] 0.0002171249 0.0002110914 7.036486e-05
[1151,] 0.0002171249 0.0001645336 5.484898e-05
[1152,] 0.0002171249 0.0001442766 4.809140e-05
[1153,] 0.0002171249 0.0001427764 4.759150e-05
[1154,] 0.0002171249 0.0002122483 7.075073e-05
[1155,] 0.0002171249 0.0001436502 4.788285e-05
[1156,] 0.0002171249 0.0001777861 5.927081e-05
[1157,] 0.0002171249 0.0002143463 7.145149e-05
[1158,] 0.0002171249 0.0001751397 5.838816e-05
[1159,] 0.0002171249 0.0001602980 5.343587e-05
[1160,] 0.0005182293 0.0002293565 7.646626e-05
[1161,] 0.0004864583 0.0002278101 7.595033e-05
[1162,] 0.0002171249 0.0001456154 4.853751e-05
[1163,] 0.0004765001 0.0001540458 6.788849e-05
[1164,] 0.0002171249 0.0002116578 7.055443e-05
[1165,] 0.0002171249 0.0001628036 5.427136e-05
[1166,] 0.0004765001 0.0001578343 6.556289e-05
[1167,] 0.0002171249 0.0001450483 4.834854e-05
[1168,] 0.0004864583 0.0002315711 7.720449e-05
[1169,] 0.0002171249 0.0001666873 5.556612e-05
[1170,] 0.0002171249 0.0001671086 5.570656e-05
[1171,] 0.0004748199 0.0002335217 7.785486e-05
[1172,] 0.0003840224 0.0002333376 7.779254e-05
[1173,] 0.0002171249 0.0001540062 5.133573e-05
[1174,] 0.0004571722 0.0002389517 7.966542e-05
[1175,] 0.0002171249 0.0001468598 4.895220e-05
[1176,] 0.0004254218 0.0002361428 7.872844e-05
[1177,] 0.0002171249 0.0001947748 6.493067e-05
[1178,] 0.0002171249 0.0002115007 7.050263e-05
[1179,] 0.0002171249 0.0002085781 6.952592e-05
[1180,] 0.0002171249 0.0001927543 6.774419e-05
[1181,] 0.0002171249 0.0001978258 6.594187e-05
[1182,] 0.0002171249 0.0002111762 7.039405e-05
[1183,] 0.0002171249 0.0001932128 6.440416e-05
[1184,] 0.0002171249 0.0001921136 6.403787e-05
[1185,] 0.0002171249 0.0001931834 6.439428e-05
[1186,] 0.0002171249 0.0002961071 9.869825e-05
[1187,] 0.0002171249 0.0002112631 7.042304e-05
[1188,] 0.0002171249 0.0001929859 6.432848e-05
[1189,] 0.0002171249 0.0001660116 5.534036e-05
[1190,] 0.0002171249 0.0002200261 7.334619e-05
[1191,] 0.0002171249 0.0001443715 4.812319e-05
[1192,] 0.0002171249 0.0001645675 5.485907e-05
[1193,] 0.0002171249 0.0001933225 6.444083e-05
[1194,] 0.0002171249 0.0001988041 6.627102e-05
[1195,] 0.0002171249 0.0001661673 5.538914e-05
[1196,] 0.0002763865 0.0001690204 9.493162e-05
[1197,] 0.0002171249 0.0001428601 4.761998e-05
[1198,] 0.0002546643 0.0001699259 8.887972e-05
[1199,] 0.0002587359 0.0001699259 9.026445e-05
[1200,] 0.0002171249 0.0001891809 6.658307e-05
[1201,] 0.0002171249 0.0001571286 5.237903e-05
[1202,] 0.0002171249 0.0001576307 5.254646e-05
[1203,] 0.0002171249 0.0001944149 6.480318e-05
[1204,] 0.0002171249 0.0001971518 6.570979e-05
[1205,] 0.0002171249 0.0001576846 5.256438e-05
[1206,] 0.0002171249 0.0001942772 6.475184e-05
[1207,] 0.0002183374 0.0001713814 7.865596e-05
[1208,] 0.0002171249 0.0002154554 7.180896e-05
[1209,] 0.0002171249 0.0002559823 8.533659e-05
[1210,] 0.0002171249 0.0001956993 6.522591e-05
[1211,] 0.0002171249 0.0001472161 4.907311e-05
[1212,] 0.0005920864 0.0001690795 1.745442e-04
[1213,] 0.0002171249 0.0001822726 6.075168e-05
[1214,] 0.0006274056 0.0001700304 1.910897e-04
[1215,] 0.0002171249 0.0002201175 7.336796e-05
[1216,] 0.0002171249 0.0002300637 7.669469e-05
[1217,] 0.0002171249 0.0002345998 7.819394e-05
[1218,] 0.0002302231 0.0001704688 8.193831e-05
[1219,] 0.0002171249 0.0001893737 6.312417e-05
[1220,] 0.0002171249 0.0002345998 7.819387e-05
[1221,] 0.0002171249 0.0002301584 7.672704e-05
[1222,] 0.0006654326 0.0001677262 1.894846e-04
[1223,] 0.0002171249 0.0001504573 5.015394e-05
[1224,] 0.0002171249 0.0001929311 6.430932e-05
[1225,] 0.0002171249 0.0001501232 5.004250e-05
[1226,] 0.0002171249 0.0001763695 5.878444e-05
[1227,] 0.0002171249 0.0002171787 7.239451e-05
[1228,] 0.0002171249 0.0002281161 7.604604e-05
[1229,] 0.0002171249 0.0001727486 5.758121e-05
[1230,] 0.0002171249 0.0002315648 7.719566e-05
[1231,] 0.0002171249 0.0002463563 8.211473e-05
[1232,] 0.0002171249 0.0001847362 6.157814e-05
[1233,] 0.0002452462 0.0001685621 8.490065e-05
[1234,] 0.0002215860 0.0001688134 7.716200e-05
[1235,] 0.0002171249 0.0001809288 6.030918e-05
[1236,] 0.0002171249 0.0002313097 7.711011e-05
[1237,] 0.0002171249 0.0002315469 7.718937e-05
[1238,] 0.0002533242 0.0001682100 8.683047e-05
[1239,] 0.0002171249 0.0002382118 7.941163e-05
[1240,] 0.0002826481 0.0001726903 1.029262e-04
[1241,] 0.0002171249 0.0002689386 8.964036e-05
[1242,] 0.0002171249 0.0002196860 7.323053e-05
[1243,] 0.0002171249 0.0002371838 7.906891e-05
[1244,] 0.0002171249 0.0001744035 5.812950e-05
[1245,] 0.0002171249 0.0001753440 5.844280e-05
[1246,] 0.0002458078 0.0001750590 9.202035e-05
[1247,] 0.0002533889 0.0001752786 9.512711e-05
[1248,] 0.0002171249 0.0002697879 8.992339e-05
[1249,] 0.0002538160 0.0001741975 9.405057e-05
[1250,] 0.0002572744 0.0001731348 9.406568e-05
[1251,] 0.0002171249 0.0001690877 5.636141e-05
[1252,] 0.0002655905 0.0001741837 9.752546e-05
[1253,] 0.0002171249 0.0002681138 8.936729e-05
[1254,] 0.0002171249 0.0001928014 6.426518e-05
[1255,] 0.0002171249 0.0002624995 8.749583e-05
[1256,] 0.0002171249 0.0002586951 8.622806e-05
[1257,] 0.0002171249 0.0002574062 8.579820e-05
[1258,] 0.0002171249 0.0001759120 5.863690e-05
[1259,] 0.0002171249 0.0002501561 8.338162e-05
[1260,] 0.0002171249 0.0002455279 8.183913e-05
[1261,] 0.0002171249 0.0001744963 5.816502e-05
[1262,] 0.0002171249 0.0002599174 8.663584e-05
[1263,] 0.0002171249 0.0002512564 8.374802e-05
[1264,] 0.0002171249 0.0002512564 8.374781e-05
[1265,] 0.0002171249 0.0001631595 5.438944e-05
[1266,] 0.0002171249 0.0002235289 7.451209e-05
[1267,] 0.0002171249 0.0002011362 6.704671e-05
[1268,] 0.0002171249 0.0001768064 5.894171e-05
[1269,] 0.0002171249 0.0002112667 7.042467e-05
[1270,] 0.0002956023 0.0001711222 1.019664e-04
[1271,] 0.0002171249 0.0001913019 6.376535e-05
[1272,] 0.0002171249 0.0002087002 6.956744e-05
[1273,] 0.0002171249 0.0002178380 7.261442e-05
[1274,] 0.0002171249 0.0001518136 5.060563e-05
[1275,] 0.0002171249 0.0001944293 6.480684e-05
[1276,] 0.0002171249 0.0001940195 6.467028e-05
[1277,] 0.0002171249 0.0001671429 5.571923e-05
[1278,] 0.0002171249 0.0002179841 7.266301e-05
[1279,] 0.0002171249 0.0001925080 6.416709e-05
[1280,] 0.0002186550 0.0001690743 7.218918e-05
[1281,] 0.0002171249 0.0001624814 5.416452e-05
[1282,] 0.0002171249 0.0001445789 4.819387e-05
[1283,] 0.0002272925 0.0001699604 7.621128e-05
[1284,] 0.0002171249 0.0001683493 5.612154e-05
[1285,] 0.0002171249 0.0001916608 6.388475e-05
[1286,] 0.0002171249 0.0001837489 6.125070e-05
[1287,] 0.0002171249 0.0001925649 6.418616e-05
[1288,] 0.0002171249 0.0001632962 5.443588e-05
[1289,] 0.0002239504 0.0001693079 7.401714e-05
[1290,] 0.0002171249 0.0001917779 6.392370e-05
[1291,] 0.0002171249 0.0001919229 6.397201e-05
[1292,] 0.0002171249 0.0001922721 6.408826e-05
[1293,] 0.0002171249 0.0001813256 6.044283e-05
[1294,] 0.0002171249 0.0001836030 6.120182e-05
[1295,] 0.0002189212 0.0001692968 7.212611e-05
[1296,] 0.0002171249 0.0001797237 5.990884e-05
[1297,] 0.0002171249 0.0001935501 6.451426e-05
[1298,] 0.0002171249 0.0001590441 5.301820e-05
[1299,] 0.0002171249 0.0001754267 6.064830e-05
[1300,] 0.0002171249 0.0001773522 5.911836e-05
[1301,] 0.0002171249 0.0001785271 5.951002e-05
[1302,] 0.0002171249 0.0001709563 7.204701e-05
[1303,] 0.0002171249 0.0001657414 5.525188e-05
[1304,] 0.0002171249 0.0001574128 5.247433e-05
[1305,] 0.0002171249 0.0002228571 7.428788e-05
[1306,] 0.0002171249 0.0001925648 6.418586e-05
[1307,] 0.0002171249 0.0001419186 4.730691e-05
[1308,] 0.0002171249 0.0001749223 5.830830e-05
[1309,] 0.0002171249 0.0001738294 5.794397e-05
[1310,] 0.0002171249 0.0001732904 5.776436e-05
[1311,] 0.0002286899 0.0001682336 7.259712e-05
[1312,] 0.0002171249 0.0001405278 4.684319e-05
[1313,] 0.0002171249 0.0001721747 5.739241e-05
[1314,] 0.0002171249 0.0001711322 5.704493e-05
[1315,] 0.0002171249 0.0001933409 6.444454e-05
[1316,] 0.0002171249 0.0001632078 5.440704e-05
[1317,] 0.0002171249 0.0001639025 5.463869e-05
[1318,] 0.0002171249 0.0001650052 5.500641e-05
[1319,] 0.0002171249 0.0001936191 6.453722e-05
[1320,] 0.0004451844 0.0001452772 8.297465e-05
[1321,] 0.0004006767 0.0001449084 7.679425e-05
[1322,] 0.0002171249 0.0001628653 5.429291e-05
[1323,] 0.0002171249 0.0001628653 5.429290e-05
[1324,] 0.0002171249 0.0001646460 5.488671e-05
[1325,] 0.0002171249 0.0001657337 5.524939e-05
[1326,] 0.0002171249 0.0001647435 5.491914e-05
[1327,] 0.0002171249 0.0001647435 5.491914e-05
[1328,] 0.0002171249 0.0001648793 5.496443e-05
[1329,] 0.0002465870 0.0001678896 7.492784e-05
[1330,] 0.0002171249 0.0001947489 6.491380e-05
[1331,] 0.0002171249 0.0001934852 6.449267e-05
[1332,] 0.0002171249 0.0001641301 5.471446e-05
[1333,] 0.0002171249 0.0001634558 5.448960e-05
[1334,] 0.0002171249 0.0001631233 5.437871e-05
[1335,] 0.0002171249 0.0001932000 6.439786e-05
[1336,] 0.0002171249 0.0002248282 7.494297e-05
[1337,] 0.0002171249 0.0002236133 7.453780e-05
[1338,] 0.0002171249 0.0001988544 6.628248e-05
[1339,] 0.0002171249 0.0001845021 6.435813e-05
[1340,] 0.0003790529 0.0002368948 7.951815e-05
[1341,] 0.0002171249 0.0002271811 7.572935e-05
[1342,] 0.0002171249 0.0002038286 6.794028e-05
[1343,] 0.0002171249 0.0002068678 6.894910e-05
[1344,] 0.0002171249 0.0001821530 6.071581e-05
[1345,] 0.0005073162 0.0001486459 1.529896e-04
[1346,] 0.0002654638 0.0002106980 7.023865e-05
[1347,] 0.0004919913 0.0001533173 1.656269e-04
[1348,] 0.0002604173 0.0002111709 7.039631e-05
[1349,] 0.0002171249 0.0001843620 6.145182e-05
[1350,] 0.0002171249 0.0001979590 6.598433e-05
[1351,] 0.0002171249 0.0001839316 6.130847e-05
[1352,] 0.0003881093 0.0001590779 1.438957e-04
[1353,] 0.0003992347 0.0001562124 1.427490e-04
[1354,] 0.0002171249 0.0001985554 6.618325e-05
[1355,] 0.0002171249 0.0002047128 6.824154e-05
[1356,] 0.0005541807 0.0001506333 1.776698e-04
[1357,] 0.0002455381 0.0002148738 9.559064e-05
[1358,] 0.0002171249 0.0001802615 6.362929e-05
[1359,] 0.0002171249 0.0001607690 5.485971e-05
[1360,] 0.0002171249 0.0002101316 7.004762e-05
[1361,] 0.0002171249 0.0002123918 7.080152e-05
[1362,] 0.0002171249 0.0001783033 5.987705e-05
[1363,] 0.0002171249 0.0002034736 6.782213e-05
[1364,] 0.0002171249 0.0002032577 6.775027e-05
[1365,] 0.0002407511 0.0001549360 8.521978e-05
[1366,] 0.0002171249 0.0002121452 7.071921e-05
[1367,] 0.0002171249 0.0002009216 6.697685e-05
[1368,] 0.0002171249 0.0001671910 5.751428e-05
[1369,] 0.0002171249 0.0002087566 6.958925e-05
[1370,] 0.0002171249 0.0002002975 6.676891e-05
[1371,] 0.0002171249 0.0002016847 6.723173e-05
[1372,] 0.0002171249 0.0001520025 5.066533e-05
[1373,] 0.0002171249 0.0002091988 6.973012e-05
[1374,] 0.0002171249 0.0002021596 6.739011e-05
[1375,] 0.0002171249 0.0002032498 6.775375e-05
[1376,] 0.0002171249 0.0002093513 6.978919e-05
[1377,] 0.0002171249 0.0001502274 5.007575e-05
[1378,] 0.0002171249 0.0002031660 6.772572e-05
[1379,] 0.0002171249 0.0002062875 6.876680e-05
[1380,] 0.0002171249 0.0002057934 6.860190e-05
[1381,] 0.0002171249 0.0002054991 6.850376e-05
[1382,] 0.0002171249 0.0002053014 6.843784e-05
[1383,] 0.0004382183 0.0001513037 1.410481e-04
[1384,] 0.0003236521 0.0001596841 1.198346e-04
[1385,] 0.0002171249 0.0002044455 6.815238e-05
[1386,] 0.0004136903 0.0001502455 1.304939e-04
[1387,] 0.0002171249 0.0002048208 6.827755e-05
[1388,] 0.0002171249 0.0002050734 6.836183e-05
[1389,] 0.0002171249 0.0001656342 6.558963e-05
[1390,] 0.0004056398 0.0001526708 1.346943e-04
[1391,] 0.0002171249 0.0001775132 5.916949e-05
[1392,] 0.0002171249 0.0001980122 6.600678e-05
[1393,] 0.0002171249 0.0003326955 1.214337e-04
[1394,] 0.0002171249 0.0002310434 7.700913e-05
[1395,] 0.0002171249 0.0002192520 7.308130e-05
[1396,] 0.0002171249 0.0001833523 7.209833e-05
[1397,] 0.0002171249 0.0001833523 7.209833e-05
[1398,] 0.0002171249 0.0002331858 7.772347e-05
[1399,] 0.0002171249 0.0001847250 7.519787e-05
[1400,] 0.0002700455 0.0002259869 1.548003e-04
[1401,] 0.0002648333 0.0002092317 1.402753e-04
[1402,] 0.0002171249 0.0002672335 8.907077e-05
[1403,] 0.0002171249 0.0001947961 6.493229e-05
[1404,] 0.0002171249 0.0002161487 7.204913e-05
[1405,] 0.0002171249 0.0002405536 8.017992e-05
[1406,] 0.0002171249 0.0001983614 6.612134e-05
[1407,] 0.0002171249 0.0002531220 8.436682e-05
[1408,] 0.0002171249 0.0001974875 6.583019e-05
[1409,] 0.0002171249 0.0001997006 6.656793e-05
[1410,] 0.0002171249 0.0002153003 7.176593e-05
[1411,] 0.0002171249 0.0001956753 8.241188e-05
[1412,] 0.0002171249 0.0002135513 7.118338e-05
[1413,] 0.0002171249 0.0001932151 6.440038e-05
[1414,] 0.0002171249 0.0001971168 6.570123e-05
[1415,] 0.0002171249 0.0001994006 6.646779e-05
[1416,] 0.0002171249 0.0002943990 9.812190e-05
[1417,] 0.0002171249 0.0002012369 6.707365e-05
[1418,] 0.0002171249 0.0002036301 8.431919e-05
[1419,] 0.0002171249 0.0002912619 9.707659e-05
[1420,] 0.0002171249 0.0001977266 6.590391e-05
[1421,] 0.0002171249 0.0001977266 6.590391e-05
[1422,] 0.0002171249 0.0001981953 8.198444e-05
[1423,] 0.0002171249 0.0001986642 8.098215e-05
[1424,] 0.0002171249 0.0002039600 6.798578e-05
[1425,] 0.0002171249 0.0001981870 6.605742e-05
[1426,] 0.0002171249 0.0002043532 6.811215e-05
[1427,] 0.0002171249 0.0001969940 6.566523e-05
[1428,] 0.0002171249 0.0002043532 6.811197e-05
[1429,] 0.0002171249 0.0002062383 6.874066e-05
[1430,] 0.0002171249 0.0002936148 9.786128e-05
[1431,] 0.0002171249 0.0002036347 8.214420e-05
[1432,] 0.0002171249 0.0002017990 7.879016e-05
[1433,] 0.0002171249 0.0001998216 8.055703e-05
[1434,] 0.0002171249 0.0002258770 7.529218e-05
[1435,] 0.0002171249 0.0002974610 9.914270e-05
[1436,] 0.0002171249 0.0002651806 8.838560e-05
[1437,] 0.0002171249 0.0001914106 8.751282e-05
[1438,] 0.0002171249 0.0001959157 6.531290e-05
[1439,] 0.0002171249 0.0002286012 7.619519e-05
[1440,] 0.0002171249 0.0002314854 7.716110e-05
[1441,] 0.0003960614 0.0001650111 1.340793e-04
[1442,] 0.0002171249 0.0001958222 6.527403e-05
[1443,] 0.0002171249 0.0002459412 8.198526e-05
[1444,] 0.0002171249 0.0001517550 5.058451e-05
[1445,] 0.0002171249 0.0002388069 7.960141e-05
[1446,] 0.0002171249 0.0002506203 8.354525e-05
[1447,] 0.0002171249 0.0001566969 5.223177e-05
[1448,] 0.0002171249 0.0002486193 8.287809e-05
[1449,] 0.0002171249 0.0002486193 8.287812e-05
[1450,] 0.0002171249 0.0002380399 7.934596e-05
[1451,] 0.0002171249 0.0002513628 8.379273e-05
[1452,] 0.0002171249 0.0002372697 7.908932e-05
[1453,] 0.0002171249 0.0002019208 6.730458e-05
[1454,] 0.0002171249 0.0002016213 6.720498e-05
[1455,] 0.0002171249 0.0001878859 6.262867e-05
[1456,] 0.0002171249 0.0002366039 7.886727e-05
[1457,] 0.0002171249 0.0002507642 8.359316e-05
[1458,] 0.0002171249 0.0002507223 8.357908e-05
[1459,] 0.0002905373 0.0002080955 1.052884e-04
[1460,] 0.0002171249 0.0002499784 8.333119e-05
[1461,] 0.0002171249 0.0002505186 8.351136e-05
[1462,] 0.0002239013 0.0001570831 6.108957e-05
[1463,] 0.0002538597 0.0001567463 6.825475e-05
[1464,] 0.0002171249 0.0001996021 8.399828e-05
[1465,] 0.0002171249 0.0002348757 7.829092e-05
[1466,] 0.0002171249 0.0002324183 7.747221e-05
[1467,] 0.0002171249 0.0002333278 7.777498e-05
[1468,] 0.0007905936 0.0002053808 2.680785e-04
[1469,] 0.0002171249 0.0002180190 7.267235e-05
[1470,] 0.0003564913 0.0001576782 8.449056e-05
[1471,] 0.0004135616 0.0002050635 1.173916e-04
[1472,] 0.0003957278 0.0002053345 1.116442e-04
[1473,] 0.0002485511 0.0001686409 5.621891e-05
[1474,] 0.0002171249 0.0001696159 5.653890e-05
[1475,] 0.0002521650 0.0001639873 5.466683e-05
[1476,] 0.0002485511 0.0001578577 5.542863e-05
[1477,] 0.0002171249 0.0001764382 5.881315e-05
[1478,] 0.0002248623 0.0001599119 5.330743e-05
[1479,] 0.0002171249 0.0002263981 7.546612e-05
[1480,] 0.0002171249 0.0001770713 5.902410e-05
[1481,] 0.0002171249 0.0002077915 6.926898e-05
[1482,] 0.0002573101 0.0001626982 5.609312e-05
[1483,] 0.0002171249 0.0001713098 5.710127e-05
[1484,] 0.0002171249 0.0002156408 8.367828e-05
[1485,] 0.0005739591 0.0001362127 1.361454e-04
[1486,] 0.0002171249 0.0002089661 6.965670e-05
[1487,] 0.0002171249 0.0001697140 5.657169e-05
[1488,] 0.0002171249 0.0002169815 7.232730e-05
[1489,] 0.0002171249 0.0002100126 7.000417e-05
[1490,] 0.0002171249 0.0001653346 5.510769e-05
[1491,] 0.0002171249 0.0001997122 6.657195e-05
[1492,] 0.0002171249 0.0001998690 6.662429e-05
[1493,] 0.0003373744 0.0001989270 9.003140e-05
[1494,] 0.0003288269 0.0001993406 8.736080e-05
[1495,] 0.0003241719 0.0002001578 8.447711e-05
[1496,] 0.0002867071 0.0002001455 7.605339e-05
[1497,] 0.0003091018 0.0001983602 8.381773e-05
[1498,] 0.0002171249 0.0001736660 5.788402e-05
[1499,] 0.0002840045 0.0001977053 7.869046e-05
[1500,] 0.0003359249 0.0001961207 9.408406e-05
[1501,] 0.0002973949 0.0001976109 8.123332e-05
[1502,] 0.0002171249 0.0001618298 5.394391e-05
[1503,] 0.0002171249 0.0001630890 5.436537e-05
[1504,] 0.0002171249 0.0001628077 5.427159e-05
[1505,] 0.0002171249 0.0001632321 5.441314e-05
[1506,] 0.0002171249 0.0001628077 5.427155e-05
[1507,] 0.0002171249 0.0001638529 5.462024e-05
[1508,] 0.0002171249 0.0001645217 5.484331e-05
[1509,] 0.0002171249 0.0001657763 5.526184e-05
[1510,] 0.0002171249 0.0001717964 5.726912e-05
[1511,] 0.0002171249 0.0001720702 5.736039e-05
[1512,] 0.0002171249 0.0001725744 5.752854e-05
[1513,] 0.0006667650 0.0001544821 2.113768e-04
[1514,] 0.0002171249 0.0001711361 5.704657e-05
[1515,] 0.0002171249 0.0002092623 6.975549e-05
[1516,] 0.0002171249 0.0001832629 6.109263e-05
[1517,] 0.0002171249 0.0002097030 6.990235e-05
[1518,] 0.0002171249 0.0001696929 5.656564e-05
[1519,] 0.0002767874 0.0002095269 7.037884e-05
[1520,] 0.0002171249 0.0001607180 5.357285e-05
[1521,] 0.0002171249 0.0002105540 7.018460e-05
[1522,] 0.0002171249 0.0002178462 7.261590e-05
[1523,] 0.0002171249 0.0001627471 5.424927e-05
[1524,] 0.0002171249 0.0001630807 5.436043e-05
[1525,] 0.0002171249 0.0001696345 5.654574e-05
[1526,] 0.0002171249 0.0001909057 6.363069e-05
[1527,] 0.0002171249 0.0004796226 1.598637e-04
[1528,] 0.0002171249 0.0002024210 6.746887e-05
[1529,] 0.0002171249 0.0001726691 5.755650e-05
[1530,] 0.0002171249 0.0001448745 4.829158e-05
[1531,] 0.0002171249 0.0002296792 7.655813e-05
[1532,] 0.0002171249 0.0002415458 8.051239e-05
[1533,] 0.0002171249 0.0001912443 6.374663e-05
[1534,] 0.0002171249 0.0001885474 6.284767e-05
[1535,] 0.0002171249 0.0002221389 7.404489e-05
[1536,] 0.0002171249 0.0004864499 1.621444e-04
[1537,] 0.0002171249 0.0001665150 5.550504e-05
[1538,] 0.0002171249 0.0001603881 5.346413e-05
[1539,] 0.0002171249 0.0001930594 6.435437e-05
[1540,] 0.0002171249 0.0001710015 5.700004e-05
[1541,] 0.0002171249 0.0001672417 5.574742e-05
[1542,] 0.0002171249 0.0002385722 7.952139e-05
[1543,] 0.0002171249 0.0001758438 5.861392e-05
[1544,] 0.0002171249 0.0001986291 6.620897e-05
[1545,] 0.0002171249 0.0002146898 7.156308e-05
[1546,] 0.0002171249 0.0002013251 6.710852e-05
[1547,] 0.0002171249 0.0001919013 6.396717e-05
[1548,] 0.0002171249 0.0001967790 6.559271e-05
[1549,] 0.0002171249 0.0001980644 6.602148e-05
[1550,] 0.0002171249 0.0002165520 7.218071e-05
[1551,] 0.0002171249 0.0002043531 6.811771e-05
[1552,] 0.0002171249 0.0001677538 5.591726e-05
[1553,] 0.0002171249 0.0002214054 7.380178e-05
[1554,] 0.0002171249 0.0011581754 3.860144e-04
[1555,] 0.0002171249 0.0011496156 3.831607e-04
[1556,] 0.0002171249 0.0001557843 5.192966e-05
[1557,] 0.0002171249 0.0002167151 7.223857e-05
[1558,] 0.0002171249 0.0001676162 5.587178e-05
[1559,] 0.0002171249 0.0003710697 1.236782e-04
[1560,] 0.0002171249 0.0001763259 5.877834e-05
[1561,] 0.0002171249 0.0003708017 1.235802e-04
[1562,] 0.0002171249 0.0009701709 3.233574e-04
[1563,] 0.0002171249 0.0001706271 5.687595e-05
[1564,] 0.0002171249 0.0001985862 6.619539e-05
[1565,] 0.0002171249 0.0002153382 7.177884e-05
[1566,] 0.0002171249 0.0003149873 1.049927e-04
[1567,] 0.0002171249 0.0002166626 7.222035e-05
[1568,] 0.0002171249 0.0003360836 1.120111e-04
[1569,] 0.0002171249 0.0002166626 7.222035e-05
[1570,] 0.0002171249 0.0002149157 7.163811e-05
[1571,] 0.0002171249 0.0001985862 6.619537e-05
[1572,] 0.0002171249 0.0002157630 7.192067e-05
[1573,] 0.0002171249 0.0002166626 7.222042e-05
[1574,] 0.0002171249 0.0001983819 6.612727e-05
[1575,] 0.0002171249 0.0002817046 9.389916e-05
[1576,] 0.0002171249 0.0001958752 6.529158e-05
[1577,] 0.0002171249 0.0001960236 6.534104e-05
[1578,] 0.0002171249 0.0002171154 7.236783e-05
[1579,] 0.0002171249 0.0010785373 3.594710e-04
[1580,] 0.0002171249 0.0002796515 9.321568e-05
[1581,] 0.0002171249 0.0003378608 1.126153e-04
[1582,] 0.0002171249 0.0002881395 9.604420e-05
[1583,] 0.0002171249 0.0003403593 1.134477e-04
[1584,] 0.0002171249 0.0001985584 6.618611e-05
[1585,] 0.0002171249 0.0002565751 8.552282e-05
[1586,] 0.0002171249 0.0003011210 1.003689e-04
[1587,] 0.0002171249 0.0001963326 6.544343e-05
[1588,] 0.0002171249 0.0002379615 7.931995e-05
[1589,] 0.0002171249 0.0002258963 7.529999e-05
[1590,] 0.0002171249 0.0002518800 8.395892e-05
[1591,] 0.0002171249 0.0002286118 7.620056e-05
[1592,] 0.0002171249 0.0002420029 8.066139e-05
[1593,] 0.0002171249 0.0005526413 1.841702e-04
[1594,] 0.0002171249 0.0003599193 1.199561e-04
[1595,] 0.0002171249 0.0002202493 7.341067e-05
[1596,] 0.0002171249 0.0002109534 7.031696e-05
[1597,] 0.0002171249 0.0001668268 5.560973e-05
[1598,] 0.0002171249 0.0001379044 4.596819e-05
[1599,] 0.0002171249 0.0001402066 4.673530e-05
[1600,] 0.0002171249 0.0001570422 5.234735e-05
[1601,] 0.0002171249 0.0001565563 5.218513e-05
[1602,] 0.0002171249 0.0002074504 6.915019e-05
[1603,] 0.0002171249 0.0001374873 4.582921e-05
[1604,] 0.0002171249 0.0002800916 9.336171e-05
[1605,] 0.0002171249 0.0001724734 5.748859e-05
[1606,] 0.0002171249 0.0001560586 5.201911e-05
[1607,] 0.0002171249 0.0001502247 5.007426e-05
[1608,] 0.0002171249 0.0001815881 6.053031e-05
[1609,] 0.0002171249 0.0002290832 7.635860e-05
[1610,] 0.0002171249 0.0002459288 8.197015e-05
[1611,] 0.0002171249 0.0002088678 6.962343e-05
[1612,] 0.0002171249 0.0001572807 5.242943e-05
[1613,] 0.0002171249 0.0002144469 7.148034e-05
[1614,] 0.0002171249 0.0001486061 4.953682e-05
[1615,] 0.0002171249 0.0001488553 4.961993e-05
[1616,] 0.0002171249 0.0001519045 5.063626e-05
[1617,] 0.0002171249 0.0001592617 5.308629e-05
[1618,] 0.0002171249 0.0002125417 7.084569e-05
[1619,] 0.0002171249 0.0001713411 5.711483e-05
[1620,] 0.0002171249 0.0001554265 5.181144e-05
[1621,] 0.0002171249 0.0001817860 6.059702e-05
[1622,] 0.0002171249 0.0001650394 5.501159e-05
[1623,] 0.0002171249 0.0002126424 7.087914e-05
[1624,] 0.0002171249 0.0002127522 7.091582e-05
[1625,] 0.0002171249 0.0002127292 7.090817e-05
[1626,] 0.0002171249 0.0002896477 9.655267e-05
[1627,] 0.0002171249 0.0001541813 5.139576e-05
[1628,] 0.0002171249 0.0002129203 7.097191e-05
[1629,] 0.0002171249 0.0001541318 5.138025e-05
[1630,] 0.0002171249 0.0001996225 6.654091e-05
[1631,] 0.0002171249 0.0001664444 5.548472e-05
[1632,] 0.0002171249 0.0001999889 6.666300e-05
[1633,] 0.0002171249 0.0002158174 7.193938e-05
[1634,] 0.0002171249 0.0003100913 1.033675e-04
[1635,] 0.0002171249 0.0001563220 5.211031e-05
[1636,] 0.0002171249 0.0001407896 4.692924e-05
[1637,] 0.0002171249 0.0001597879 5.326593e-05
[1638,] 0.0002171249 0.0002885466 9.618449e-05
[1639,] 0.0002171249 0.0002024592 6.748649e-05
[1640,] 0.0002171249 0.0002130335 7.101054e-05
[1641,] 0.0002171249 0.0002120640 7.068662e-05
[1642,] 0.0002171249 0.0002126338 7.087629e-05
[1643,] 0.0002171249 0.0001628521 5.428757e-05
[1644,] 0.0002171249 0.0001502308 5.007736e-05
[1645,] 0.0002171249 0.0002223753 7.412514e-05
[1646,] 0.0002171249 0.0001419851 4.732938e-05
[1647,] 0.0002171249 0.0001511820 5.039443e-05
[1648,] 0.0002171249 0.0001744523 5.815460e-05
[1649,] 0.0002171249 0.0001402770 4.675837e-05
[1650,] 0.0002171249 0.0001970486 6.568478e-05
[1651,] 0.0002171249 0.0001730459 5.768469e-05
[1652,] 0.0002171249 0.0001536753 5.122287e-05
[1653,] 0.0002171249 0.0002169307 7.230887e-05
[1654,] 0.0002171249 0.0001977040 6.590626e-05
[1655,] 0.0002171249 0.0001762611 5.875533e-05
[1656,] 0.0002171249 0.0002035090 6.783628e-05
[1657,] 0.0002171249 0.0002163141 7.210295e-05
[1658,] 0.0002171249 0.0001446361 4.821135e-05
[1659,] 0.0002171249 0.0003446490 1.148892e-04
[1660,] 0.0002216113 0.0001806343 1.041486e-04
[1661,] 0.0003500169 0.0001464195 7.313689e-05
[1662,] 0.0005990035 0.0001439462 1.235913e-04
[1663,] 0.0002171249 0.0002094076 6.980220e-05
[1664,] 0.0010627430 0.0001417553 2.207555e-04
[1665,] 0.0005352768 0.0001438158 1.096786e-04
[1666,] 0.0003593702 0.0001529362 1.356071e-04
[1667,] 0.0007543345 0.0001732910 3.509884e-04
[1668,] 0.0007358899 0.0001714058 3.362501e-04
[1669,] 0.0007870331 0.0001649458 3.372913e-04
[1670,] 0.0007678173 0.0001640136 3.257896e-04
[1671,] 0.0003653971 0.0001536616 1.396560e-04
[1672,] 0.0003653971 0.0001490575 1.315237e-04
[1673,] 0.0006071785 0.0001474073 1.080513e-04
[1674,] 0.0002171249 0.0002126987 7.089810e-05
[1675,] 0.0006003349 0.0001469136 1.095098e-04
[1676,] 0.0003635653 0.0001586206 6.316011e-05
[1677,] 0.0002171249 0.0002095852 6.986188e-05
[1678,] 0.0006746184 0.0001467432 1.191897e-04
[1679,] 0.0002334207 0.0001909306 1.060336e-04
[1680,] 0.0002171249 0.0002107921 7.026362e-05
[1681,] 0.0003730711 0.0001472107 7.471758e-05
[1682,] 0.0002171249 0.0002106740 7.022361e-05
[1683,] 0.0002171249 0.0002102070 7.007315e-05
[1684,] 0.0002405256 0.0001822098 1.020901e-04
[1685,] 0.0004431671 0.0001447274 8.936079e-05
[1686,] 0.0006117466 0.0001460353 1.145808e-04
[1687,] 0.0003792792 0.0001499739 7.056481e-05
[1688,] 0.0002685679 0.0001607419 1.099792e-04
[1689,] 0.0004663683 0.0001469062 9.016788e-05
[1690,] 0.0002171249 0.0001618441 5.395430e-05
[1691,] 0.0002171249 0.0003799881 1.266610e-04
[1692,] 0.0004439114 0.0001512042 8.115023e-05
[1693,] 0.0004099739 0.0001476017 7.986239e-05
[1694,] 0.0003268985 0.0001510973 6.222060e-05
[1695,] 0.0003866540 0.0001482197 7.541548e-05
[1696,] 0.0002171249 0.0002131728 7.105638e-05
[1697,] 0.0002171249 0.0002135497 7.118195e-05
[1698,] 0.0005334488 0.0001465513 1.001577e-04
[1699,] 0.0002929598 0.0001623884 1.224413e-04
[1700,] 0.0002779171 0.0001584682 1.117460e-04
[1701,] 0.0002171249 0.0002037094 6.790293e-05
[1702,] 0.0002171249 0.0002133806 7.112485e-05
[1703,] 0.0002171249 0.0002061183 6.870578e-05
[1704,] 0.0005830406 0.0001477723 1.046907e-04
[1705,] 0.0006135444 0.0001488229 1.083815e-04
[1706,] 0.0003478522 0.0001510909 6.656615e-05
[1707,] 0.0002171249 0.0002148781 7.162383e-05
[1708,] 0.0004522511 0.0001533803 7.954880e-05
[1709,] 0.0003772430 0.0001586398 6.397799e-05
[1710,] 0.0004042781 0.0001589614 6.777364e-05
[1711,] 0.0002171249 0.0002053409 6.844718e-05
[1712,] 0.0004947092 0.0001550025 8.449492e-05
[1713,] 0.0002171249 0.0002055148 6.850485e-05
[1714,] 0.0003204024 0.0001560400 1.245342e-04
[1715,] 0.0002171249 0.0002120108 7.066908e-05
[1716,] 0.0003514080 0.0001504243 1.271110e-04
[1717,] 0.0005226454 0.0001650110 7.866676e-05
[1718,] 0.0003497577 0.0001557583 6.834038e-05
[1719,] 0.0002171249 0.0001810585 6.034802e-05
[1720,] 0.0003884369 0.0001662297 6.737546e-05
[1721,] 0.0002171249 0.0002084465 6.948152e-05
[1722,] 0.0002171249 0.0001481653 5.394852e-05
[1723,] 0.0002171249 0.0003386850 1.128997e-04
[1724,] 0.0002458314 0.0001553016 5.357862e-05
[1725,] 0.0002171249 0.0002101496 7.005607e-05
[1726,] 0.0002171249 0.0002092198 6.973854e-05
[1727,] 0.0002171249 0.0002114609 7.048471e-05
[1728,] 0.0002171249 0.0002348285 7.828956e-05
[1729,] 0.0003496775 0.0002633760 8.781562e-05
[1730,] 0.0002171249 0.0002091080 6.970232e-05
[1731,] 0.0002171249 0.0002091020 6.970026e-05
[1732,] 0.0002171249 0.0002091453 6.971464e-05
[1733,] 0.0002171249 0.0002071291 6.904874e-05
[1734,] 0.0002171249 0.0002573859 8.579443e-05
[1735,] 0.0003371055 0.0002417482 8.060260e-05
[1736,] 0.0003371055 0.0002378845 7.931408e-05
[1737,] 0.0003373090 0.0002131222 9.242231e-05
[1738,] 0.0004603498 0.0002397920 7.995208e-05
[1739,] 0.0004001932 0.0002506684 8.357855e-05
[1740,] 0.0002171249 0.0002705132 9.017116e-05
[1741,] 0.0004569168 0.0002666362 8.890476e-05
[1742,] 0.0002171249 0.0002721059 9.070238e-05
[1743,] 0.0006385336 0.0001402257 1.762588e-04
[1744,] 0.0006413803 0.0001376411 1.492924e-04
[1745,] 0.0002171249 0.0002068902 6.895756e-05
[1746,] 0.0002171249 0.0003689772 1.230046e-04
[1747,] 0.0002171249 0.0001507844 5.026256e-05
[1748,] 0.0002171249 0.0001507320 5.024499e-05
[1749,] 0.0002171249 0.0002852750 9.508487e-05
[1750,] 0.0002171249 0.0001533602 5.112163e-05
[1751,] 0.0002171249 0.0002549744 8.498614e-05
[1752,] 0.0002171249 0.0001502213 5.007512e-05
[1753,] 0.0002171249 0.0003099615 1.033129e-04
[1754,] 0.0002171249 0.0001865275 6.216986e-05
[1755,] 0.0002171249 0.0003588214 1.195927e-04
[1756,] 0.0002171249 0.0001843682 6.144935e-05
[1757,] 0.0002171249 0.0003312708 1.104097e-04
[1758,] 0.0002171249 0.0003356741 1.118777e-04
[1759,] 0.0002171249 0.0003246274 1.081960e-04
[1760,] 0.0002171249 0.0003673340 1.224251e-04
[1761,] 0.0002171249 0.0003375402 1.124960e-04
[1762,] 0.0002871233 0.0003531432 2.463584e-04
[1763,] 0.0002171249 0.0002179966 7.265855e-05
[1764,] 0.0002171249 0.0005323768 1.774553e-04
[1765,] 0.0002171249 0.0004794799 1.598001e-04
[1766,] 0.0002171249 0.0005370916 1.790278e-04
[1767,] 0.0002171249 0.0004005159 1.334845e-04
[1768,] 0.0002171249 0.0002512163 1.147227e-04
[1769,] 0.0002171249 0.0001576347 5.254606e-05
[1770,] 0.0002171249 0.0001563173 5.210691e-05
[1771,] 0.0002171249 0.0005163172 1.721047e-04
[1772,] 0.0002171249 0.0001535896 5.119751e-05
[1773,] 0.0002171249 0.0004342840 1.447385e-04
[1774,] 0.0002171249 0.0001870774 6.235933e-05
[1775,] 0.0002171249 0.0003902620 1.300729e-04
[1776,] 0.0002171249 0.0001672989 5.576816e-05
[1777,] 0.0002171249 0.0002793527 1.263488e-04
[1778,] 0.0002171249 0.0004112404 1.370573e-04
[1779,] 0.0002171249 0.0002733142 1.241851e-04
[1780,] 0.0002171249 0.0004704875 1.568241e-04
[1781,] 0.0002171249 0.0001631979 5.532465e-05
[1782,] 0.0002171249 0.0004295473 1.431566e-04
[1783,] 0.0002171249 0.0004211463 1.403791e-04
[1784,] 0.0002171249 0.0003017361 1.279714e-04
[1785,] 0.0002171249 0.0002956534 1.218422e-04
[1786,] 0.0002171249 0.0002986882 1.270055e-04
[1787,] 0.0002171249 0.0001536149 5.120655e-05
[1788,] 0.0002171249 0.0002945072 1.412322e-04
[1789,] 0.0002171249 0.0002865610 1.072751e-04
[1790,] 0.0002171249 0.0001502310 5.007876e-05
[1791,] 0.0002171249 0.0002412851 1.140688e-04
[1792,] 0.0002171249 0.0002522189 8.992074e-05
[1793,] 0.0002171249 0.0002514843 1.201461e-04
[1794,] 0.0143077203 0.0002144347 5.823827e-03
[1795,] 0.0002171249 0.0002797918 1.110371e-04
[1796,] 0.0002171249 0.0003907313 1.302410e-04
[1797,] 0.0002171249 0.0003571379 1.190315e-04
[1798,] 0.0002171249 0.0003635074 1.211520e-04
[1799,] 0.0002171249 0.0001446622 4.822148e-05
[1800,] 0.0002171249 0.0001442935 4.809851e-05
[1801,] 0.0065155897 0.0003766237 2.037180e-04
[1802,] 0.0073352646 0.0003261247 3.212681e-04
[1803,] 0.0002171249 0.0001447930 4.826549e-05
[1804,] 0.0002171249 0.0004045444 1.348454e-04
[1805,] 0.0064616606 0.0003839587 1.998481e-04
[1806,] 0.0072303149 0.0004042554 2.075154e-04
[1807,] 0.0067815003 0.0004178447 1.945763e-04
[1808,] 0.0119243879 0.0003167975 4.601345e-04
[1809,] 0.0051897993 0.0004075194 1.662983e-04
[1810,] 0.0065577663 0.0003412667 2.200111e-04
[1811,] 0.0131819825 0.0003197011 4.960447e-04
[1812,] 0.0002513474 0.0001674241 6.236100e-05
[1813,] 0.0028623161 0.0002766733 1.990608e-04
[1814,] 0.0002171249 0.0001465638 4.885248e-05
[1815,] 0.0002171249 0.0001476790 4.922363e-05
[1816,] 0.0002171249 0.0001438431 4.794575e-05
[1817,] 0.0002171249 0.0001442669 4.808696e-05
[1818,] 0.0002171249 0.0004179754 1.393224e-04
[1819,] 0.0002171249 0.0001588274 5.294358e-05
[1820,] 0.0025591637 0.0002795211 1.715351e-04
[1821,] 0.0023526276 0.0002794975 1.604696e-04
[1822,] 0.0002171249 0.0001619525 5.680775e-05
[1823,] 0.0045582665 0.0002583373 2.448594e-04
[1824,] 0.0002171249 0.0001558426 5.194850e-05
[1825,] 0.0021853617 0.0002735561 1.492367e-04
[1826,] 0.0015867769 0.0003707212 1.236213e-04
[1827,] 0.0002171249 0.0005129500 1.710267e-04
[1828,] 0.0010734711 0.0002990218 9.969812e-05
[1829,] 0.0008580957 0.0002343803 7.814411e-05
[1830,] 0.0008817656 0.0002275647 7.862923e-05
[1831,] 0.0006060325 0.0002004211 7.127773e-05
[1832,] 0.0006467247 0.0001993630 7.536440e-05
[1833,] 0.0025158227 0.0002336161 1.501810e-04
[1834,] 0.0020012681 0.0002324862 1.121283e-04
[1835,] 0.0024602536 0.0002390389 1.231870e-04
[1836,] 0.0002171249 0.0001856871 6.188994e-05
[1837,] 0.0025153697 0.0002138529 6.202491e-04
[1838,] 0.0002171249 0.0001550754 5.169169e-05
[1839,] 0.0002171249 0.0001564426 5.214699e-05
[1840,] 0.0002171249 0.0001610654 5.393511e-05
[1841,] 0.0029110878 0.0002116066 9.516060e-04
[1842,] 0.0025352783 0.0002115631 8.200852e-04
[1843,] 0.0029937740 0.0002094035 9.235515e-04
[1844,] 0.0002171249 0.0001589866 5.299572e-05
[1845,] 0.0011374916 0.0002163478 4.866144e-04
[1846,] 0.0002171249 0.0001589627 5.298767e-05
[1847,] 0.0027535044 0.0002094344 8.588244e-04
[1848,] 0.0002171249 0.0001489321 4.964400e-05
[1849,] 0.0002171249 0.0001627514 5.424887e-05
[1850,] 0.0019013110 0.0002094405 5.830346e-04
[1851,] 0.0002171249 0.0001818705 7.212655e-05
[1852,] 0.0027884712 0.0002129203 1.039298e-03
[1853,] 0.0037210632 0.0001897947 1.013577e-03
[1854,] 0.0002171249 0.0001644349 5.481365e-05
[1855,] 0.0023135322 0.0002121507 8.044026e-04
[1856,] 0.0002171249 0.0002097018 6.990639e-05
[1857,] 0.0002171249 0.0001661387 5.538167e-05
[1858,] 0.0002171249 0.0001692860 5.643089e-05
[1859,] 0.0002171249 0.0002106493 7.410078e-05
[1860,] 0.0002171249 0.0001501565 5.005320e-05
[1861,] 0.0002171249 0.0001502648 5.008727e-05
[1862,] 0.0019221714 0.0002222609 9.130873e-04
[1863,] 0.0002171249 0.0001622195 5.407257e-05
[1864,] 0.0002171249 0.0001496875 4.989585e-05
[1865,] 0.0002171249 0.0001546219 5.154106e-05
[1866,] 0.0002171249 0.0001676318 5.637374e-05
[1867,] 0.0004288024 0.0001858902 1.366611e-04
[1868,] 0.0002171249 0.0001600096 5.333609e-05
[1869,] 0.0002171249 0.0001637401 5.458110e-05
[1870,] 0.0002171249 0.0001508289 6.582578e-05
[1871,] 0.0027293291 0.0002137272 1.121976e-03
[1872,] 0.0002171249 0.0001946352 6.487853e-05
[1873,] 0.0002186563 0.0001574485 7.857550e-05
[1874,] 0.0002171249 0.0001902400 6.341351e-05
[1875,] 0.0002171249 0.0002120087 7.067082e-05
[1876,] 0.0002171249 0.0001534183 5.113888e-05
[1877,] 0.0002171249 0.0001730759 5.768967e-05
[1878,] 0.0002171249 0.0001552221 5.174098e-05
[1879,] 0.0002171249 0.0001574152 5.247170e-05
[1880,] 0.0002171249 0.0001532506 5.108368e-05
[1881,] 0.0006924056 0.0002167179 2.875376e-04
[1882,] 0.0002171249 0.0001582022 5.273422e-05
[1883,] 0.0007130772 0.0002085254 2.506089e-04
[1884,] 0.0002171249 0.0001459142 4.863788e-05
[1885,] 0.0002171249 0.0001973531 6.578410e-05
[1886,] 0.0002171249 0.0002117732 7.059090e-05
[1887,] 0.0009284670 0.0001984014 2.493687e-04
[1888,] 0.0002171249 0.0001499458 4.998125e-05
[1889,] 0.0002171249 0.0001533628 5.112005e-05
[1890,] 0.0002171249 0.0001561221 5.203905e-05
[1891,] 0.0002171249 0.0001558987 5.196470e-05
[1892,] 0.0002171249 0.0001609207 5.363815e-05
[1893,] 0.0002214795 0.0002007066 1.015912e-04
[1894,] 0.0002171249 0.0002122311 7.074361e-05
[1895,] 0.0002171249 0.0001440100 4.800231e-05
[1896,] 0.0002171249 0.0001440100 4.800231e-05
[1897,] 0.0002171249 0.0001475060 4.916807e-05
[1898,] 0.0002171249 0.0001478055 4.926810e-05
[1899,] 0.0002171249 0.0001493101 4.976955e-05
[1900,] 0.0002171249 0.0001431083 4.770180e-05
[1901,] 0.0002171249 0.0001417771 4.725833e-05
[1902,] 0.0002171249 0.0001459961 4.866543e-05
[1903,] 0.0002171249 0.0001404135 4.680409e-05
[1904,] 0.0002171249 0.0001382068 4.606868e-05
[1905,] 0.0002171249 0.0001385798 4.619282e-05
[1906,] 0.0002171249 0.0001434987 4.783229e-05
[1907,] 0.0002171249 0.0001401778 4.672527e-05
[1908,] 0.0002171249 0.0001456885 4.856171e-05
[1909,] 0.0002171249 0.0001442066 4.806797e-05
[1910,] 0.0002171249 0.0001416492 4.721536e-05
[1911,] 0.0002171249 0.0001472813 4.909323e-05
[1912,] 0.0002171249 0.0001453928 4.846389e-05
[1913,] 0.0002171249 0.0001471988 4.906550e-05
[1914,] 0.0002171249 0.0001471948 4.906421e-05
[1915,] 0.0002171249 0.0001685645 5.618549e-05
```
