## Supplementary material for "Characterization of shared and ancestry-specific signals driving complex traits using multi-ancestry fine-mapping": s1_data_1kg.pvar

```
##FILTER=<ID=PASS,Description="All filters passed">
##reference=ftp://ftp.1000genomes.ebi.ac.uk//vol1/ftp/technical/reference/phase2_reference_assembly_sequence/hs37d5.fa.gz
##contig=<ID=7,assembly=b37,length=159138663>
##ALT=<ID=CNV,Description="Copy Number Polymorphism">
##ALT=<ID=DEL,Description="Deletion">
##ALT=<ID=DUP,Description="Duplication">
##ALT=<ID=INS:ME:ALU,Description="Insertion of ALU element">
##ALT=<ID=INS:ME:LINE1,Description="Insertion of LINE1 element">
##ALT=<ID=INS:ME:SVA,Description="Insertion of SVA element">
##ALT=<ID=INS:MT,Description="Nuclear Mitochondrial Insertion">
##ALT=<ID=INV,Description="Inversion">
##ALT=<ID=CN0,Description="Copy number allele: 0 copies">
##ALT=<ID=CN1,Description="Copy number allele: 1 copy">
##ALT=<ID=CN2,Description="Copy number allele: 2 copies">
##ALT=<ID=CN3,Description="Copy number allele: 3 copies">
##ALT=<ID=CN4,Description="Copy number allele: 4 copies">
##ALT=<ID=CN5,Description="Copy number allele: 5 copies">
##ALT=<ID=CN6,Description="Copy number allele: 6 copies">
##ALT=<ID=CN7,Description="Copy number allele: 7 copies">
##ALT=<ID=CN8,Description="Copy number allele: 8 copies">
##ALT=<ID=CN9,Description="Copy number allele: 9 copies">
##ALT=<ID=CN10,Description="Copy number allele: 10 copies">
##ALT=<ID=CN11,Description="Copy number allele: 11 copies">
##ALT=<ID=CN12,Description="Copy number allele: 12 copies">
##ALT=<ID=CN13,Description="Copy number allele: 13 copies">
##ALT=<ID=CN14,Description="Copy number allele: 14 copies">
##ALT=<ID=CN15,Description="Copy number allele: 15 copies">
##ALT=<ID=CN16,Description="Copy number allele: 16 copies">
##ALT=<ID=CN17,Description="Copy number allele: 17 copies">
##ALT=<ID=CN18,Description="Copy number allele: 18 copies">
##ALT=<ID=CN19,Description="Copy number allele: 19 copies">
##ALT=<ID=CN20,Description="Copy number allele: 20 copies">
##ALT=<ID=CN21,Description="Copy number allele: 21 copies">
##ALT=<ID=CN22,Description="Copy number allele: 22 copies">
##ALT=<ID=CN23,Description="Copy number allele: 23 copies">
##ALT=<ID=CN24,Description="Copy number allele: 24 copies">
##ALT=<ID=CN25,Description="Copy number allele: 25 copies">
##ALT=<ID=CN26,Description="Copy number allele: 26 copies">
##ALT=<ID=CN27,Description="Copy number allele: 27 copies">
##ALT=<ID=CN28,Description="Copy number allele: 28 copies">
##ALT=<ID=CN29,Description="Copy number allele: 29 copies">
##ALT=<ID=CN30,Description="Copy number allele: 30 copies">
##ALT=<ID=CN31,Description="Copy number allele: 31 copies">
##ALT=<ID=CN32,Description="Copy number allele: 32 copies">
##ALT=<ID=CN33,Description="Copy number allele: 33 copies">
##ALT=<ID=CN34,Description="Copy number allele: 34 copies">
##ALT=<ID=CN35,Description="Copy number allele: 35 copies">
##ALT=<ID=CN36,Description="Copy number allele: 36 copies">
##ALT=<ID=CN37,Description="Copy number allele: 37 copies">
##ALT=<ID=CN38,Description="Copy number allele: 38 copies">
##ALT=<ID=CN39,Description="Copy number allele: 39 copies">
##ALT=<ID=CN40,Description="Copy number allele: 40 copies">
##ALT=<ID=CN41,Description="Copy number allele: 41 copies">
##ALT=<ID=CN42,Description="Copy number allele: 42 copies">
##ALT=<ID=CN43,Description="Copy number allele: 43 copies">
##ALT=<ID=CN44,Description="Copy number allele: 44 copies">
##ALT=<ID=CN45,Description="Copy number allele: 45 copies">
##ALT=<ID=CN46,Description="Copy number allele: 46 copies">
##ALT=<ID=CN47,Description="Copy number allele: 47 copies">
##ALT=<ID=CN48,Description="Copy number allele: 48 copies">
##ALT=<ID=CN49,Description="Copy number allele: 49 copies">
##ALT=<ID=CN50,Description="Copy number allele: 50 copies">
##ALT=<ID=CN51,Description="Copy number allele: 51 copies">
##ALT=<ID=CN52,Description="Copy number allele: 52 copies">
##ALT=<ID=CN53,Description="Copy number allele: 53 copies">
##ALT=<ID=CN54,Description="Copy number allele: 54 copies">
##ALT=<ID=CN55,Description="Copy number allele: 55 copies">
##ALT=<ID=CN56,Description="Copy number allele: 56 copies">
##ALT=<ID=CN57,Description="Copy number allele: 57 copies">
##ALT=<ID=CN58,Description="Copy number allele: 58 copies">
##ALT=<ID=CN59,Description="Copy number allele: 59 copies">
##ALT=<ID=CN60,Description="Copy number allele: 60 copies">
##ALT=<ID=CN61,Description="Copy number allele: 61 copies">
##ALT=<ID=CN62,Description="Copy number allele: 62 copies">
##ALT=<ID=CN63,Description="Copy number allele: 63 copies">
##ALT=<ID=CN64,Description="Copy number allele: 64 copies">
##ALT=<ID=CN65,Description="Copy number allele: 65 copies">
##ALT=<ID=CN66,Description="Copy number allele: 66 copies">
##ALT=<ID=CN67,Description="Copy number allele: 67 copies">
##ALT=<ID=CN68,Description="Copy number allele: 68 copies">
##ALT=<ID=CN69,Description="Copy number allele: 69 copies">
##ALT=<ID=CN70,Description="Copy number allele: 70 copies">
##ALT=<ID=CN71,Description="Copy number allele: 71 copies">
##ALT=<ID=CN72,Description="Copy number allele: 72 copies">
##ALT=<ID=CN73,Description="Copy number allele: 73 copies">
##ALT=<ID=CN74,Description="Copy number allele: 74 copies">
##ALT=<ID=CN75,Description="Copy number allele: 75 copies">
##ALT=<ID=CN76,Description="Copy number allele: 76 copies">
##ALT=<ID=CN77,Description="Copy number allele: 77 copies">
##ALT=<ID=CN78,Description="Copy number allele: 78 copies">
##ALT=<ID=CN79,Description="Copy number allele: 79 copies">
##ALT=<ID=CN80,Description="Copy number allele: 80 copies">
##ALT=<ID=CN81,Description="Copy number allele: 81 copies">
##ALT=<ID=CN82,Description="Copy number allele: 82 copies">
##ALT=<ID=CN83,Description="Copy number allele: 83 copies">
##ALT=<ID=CN84,Description="Copy number allele: 84 copies">
##ALT=<ID=CN85,Description="Copy number allele: 85 copies">
##ALT=<ID=CN86,Description="Copy number allele: 86 copies">
##ALT=<ID=CN87,Description="Copy number allele: 87 copies">
##ALT=<ID=CN88,Description="Copy number allele: 88 copies">
##ALT=<ID=CN89,Description="Copy number allele: 89 copies">
##ALT=<ID=CN90,Description="Copy number allele: 90 copies">
##ALT=<ID=CN91,Description="Copy number allele: 91 copies">
##ALT=<ID=CN92,Description="Copy number allele: 92 copies">
##ALT=<ID=CN93,Description="Copy number allele: 93 copies">
##ALT=<ID=CN94,Description="Copy number allele: 94 copies">
##ALT=<ID=CN95,Description="Copy number allele: 95 copies">
##ALT=<ID=CN96,Description="Copy number allele: 96 copies">
##ALT=<ID=CN97,Description="Copy number allele: 97 copies">
##ALT=<ID=CN98,Description="Copy number allele: 98 copies">
##ALT=<ID=CN99,Description="Copy number allele: 99 copies">
##ALT=<ID=CN100,Description="Copy number allele: 100 copies">
##ALT=<ID=CN101,Description="Copy number allele: 101 copies">
##ALT=<ID=CN102,Description="Copy number allele: 102 copies">
##ALT=<ID=CN103,Description="Copy number allele: 103 copies">
##ALT=<ID=CN104,Description="Copy number allele: 104 copies">
##ALT=<ID=CN105,Description="Copy number allele: 105 copies">
##ALT=<ID=CN106,Description="Copy number allele: 106 copies">
##ALT=<ID=CN107,Description="Copy number allele: 107 copies">
##ALT=<ID=CN108,Description="Copy number allele: 108 copies">
##ALT=<ID=CN109,Description="Copy number allele: 109 copies">
##ALT=<ID=CN110,Description="Copy number allele: 110 copies">
##ALT=<ID=CN111,Description="Copy number allele: 111 copies">
##ALT=<ID=CN112,Description="Copy number allele: 112 copies">
##ALT=<ID=CN113,Description="Copy number allele: 113 copies">
##ALT=<ID=CN114,Description="Copy number allele: 114 copies">
##ALT=<ID=CN115,Description="Copy number allele: 115 copies">
##ALT=<ID=CN116,Description="Copy number allele: 116 copies">
##ALT=<ID=CN117,Description="Copy number allele: 117 copies">
##ALT=<ID=CN118,Description="Copy number allele: 118 copies">
##ALT=<ID=CN119,Description="Copy number allele: 119 copies">
##ALT=<ID=CN120,Description="Copy number allele: 120 copies">
##ALT=<ID=CN121,Description="Copy number allele: 121 copies">
##ALT=<ID=CN122,Description="Copy number allele: 122 copies">
##ALT=<ID=CN123,Description="Copy number allele: 123 copies">
##ALT=<ID=CN124,Description="Copy number allele: 124 copies">
##INFO=<ID=CIEND,Number=2,Type=Integer,Description="Confidence interval around END for imprecise variants">
##INFO=<ID=CIPOS,Number=2,Type=Integer,Description="Confidence interval around POS for imprecise variants">
##INFO=<ID=CS,Number=1,Type=String,Description="Source call set.">
##INFO=<ID=END,Number=1,Type=Integer,Description="End coordinate of this variant">
##INFO=<ID=IMPRECISE,Number=0,Type=Flag,Description="Imprecise structural variation">
##INFO=<ID=MC,Number=.,Type=String,Description="Merged calls.">
##INFO=<ID=MEINFO,Number=4,Type=String,Description="Mobile element info of the form NAME,START,END<POLARITY; If there is only 5' OR 3' support for this call, will be NULL NULL for START and END">
##INFO=<ID=MEND,Number=1,Type=Integer,Description="Mitochondrial end coordinate of inserted sequence">
##INFO=<ID=MLEN,Number=1,Type=Integer,Description="Estimated length of mitochondrial insert">
##INFO=<ID=MSTART,Number=1,Type=Integer,Description="Mitochondrial start coordinate of inserted sequence">
##INFO=<ID=SVLEN,Number=.,Type=Integer,Description="SV length. It is only calculated for structural variation MEIs. For other types of SVs; one may calculate the SV length by INFO:END-START+1, or by finding the difference between lengthes of REF and ALT alleles">
##INFO=<ID=SVTYPE,Number=1,Type=String,Description="Type of structural variant">
##INFO=<ID=TSD,Number=1,Type=String,Description="Precise Target Site Duplication for bases, if unknown, value will be NULL">
##INFO=<ID=AC,Number=A,Type=Integer,Description="Total number of alternate alleles in called genotypes">
##INFO=<ID=AF,Number=A,Type=Float,Description="Estimated allele frequency in the range (0,1)">
##INFO=<ID=NS,Number=1,Type=Integer,Description="Number of samples with data">
##INFO=<ID=AN,Number=1,Type=Integer,Description="Total number of alleles in called genotypes">
##INFO=<ID=EAS_AF,Number=A,Type=Float,Description="Allele frequency in the EAS populations calculated from AC and AN, in the range (0,1)">
##INFO=<ID=EUR_AF,Number=A,Type=Float,Description="Allele frequency in the EUR populations calculated from AC and AN, in the range (0,1)">
##INFO=<ID=AFR_AF,Number=A,Type=Float,Description="Allele frequency in the AFR populations calculated from AC and AN, in the range (0,1)">
##INFO=<ID=AMR_AF,Number=A,Type=Float,Description="Allele frequency in the AMR populations calculated from AC and AN, in the range (0,1)">
##INFO=<ID=SAS_AF,Number=A,Type=Float,Description="Allele frequency in the SAS populations calculated from AC and AN, in the range (0,1)">
##INFO=<ID=DP,Number=1,Type=Integer,Description="Total read depth; only low coverage data were counted towards the DP, exome data were not used">
##INFO=<ID=AA,Number=1,Type=String,Description="Ancestral Allele. Format: AA|REF|ALT|IndelType. AA: Ancestral allele, REF:Reference Allele, ALT:Alternate Allele, IndelType:Type of Indel (REF, ALT and IndelType are only defined for indels)">
##INFO=<ID=VT,Number=.,Type=String,Description="indicates what type of variant the line represents">
##INFO=<ID=EX_TARGET,Number=0,Type=Flag,Description="indicates whether a variant is within the exon pull down target boundaries">
##INFO=<ID=MULTI_ALLELIC,Number=0,Type=Flag,Description="indicates whether a site is multi-allelic">
#CHROM	POS	ID	REF	ALT	QUAL	FILTER	INFO
7	131067574	rs112909113	A	G	100	PASS	AC=382;AF=0.076278;AN=5008;NS=2504;DP=14862;EAS_AF=0.1567;AMR_AF=0.0288;AFR_AF=0.028;EUR_AF=0.0626;SAS_AF=0.1063;AA=A|||;VT=SNP
7	131067710	rs7796937	T	C	100	PASS	AC=2653;AF=0.529752;AN=5008;NS=2504;DP=14907;EAS_AF=0.6696;AMR_AF=0.4308;AFR_AF=0.652;EUR_AF=0.4135;SAS_AF=0.41;AA=C|||;VT=SNP
7	131068162	rs3847105	A	G	100	PASS	AC=2537;AF=0.506589;AN=5008;NS=2504;DP=18887;EAS_AF=0.6696;AMR_AF=0.4236;AFR_AF=0.5756;EUR_AF=0.4066;SAS_AF=0.407;AA=G|||;VT=SNP
7	131068606	rs13237274	G	A	100	PASS	AC=865;AF=0.172724;AN=5008;NS=2504;DP=20436;EAS_AF=0.1359;AMR_AF=0.3199;AFR_AF=0.0499;EUR_AF=0.2296;SAS_AF=0.2137;AA=G|||;VT=SNP
7	131069461	rs10228513	T	A	100	PASS	AC=2560;AF=0.511182;AN=5008;NS=2504;DP=19699;EAS_AF=0.6696;AMR_AF=0.4193;AFR_AF=0.5976;EUR_AF=0.4056;SAS_AF=0.4049;AA=A|||;VT=SNP
7	131069776	rs150745980	T	C	100	PASS	AC=11;AF=0.00219649;AN=5008;NS=2504;DP=21317;EAS_AF=0;AMR_AF=0.0029;AFR_AF=0;EUR_AF=0.007;SAS_AF=0.002;AA=T|||;VT=SNP
7	131071701	rs3735030	G	A	100	PASS	AC=467;AF=0.0932508;AN=5008;NS=2504;DP=16925;EAS_AF=0.1498;AMR_AF=0.0346;AFR_AF=0.0983;EUR_AF=0.0606;SAS_AF=0.1033;AA=G|||;VT=SNP
7	131072480	rs17165574	C	T	100	PASS	AC=466;AF=0.0930511;AN=5008;NS=2504;DP=18186;EAS_AF=0.1498;AMR_AF=0.0346;AFR_AF=0.0976;EUR_AF=0.0606;SAS_AF=0.1033;AA=C|||;VT=SNP
7	131072806	rs8180690	G	A	100	PASS	AC=361;AF=0.0720847;AN=5008;NS=2504;DP=17678;EAS_AF=0.1498;AMR_AF=0.0288;AFR_AF=0.0204;EUR_AF=0.0606;SAS_AF=0.1043;AA=G|||;VT=SNP
7	131073330	rs73153488	A	G	100	PASS	AC=51;AF=0.0101837;AN=5008;NS=2504;DP=18970;EAS_AF=0;AMR_AF=0.0202;AFR_AF=0.003;EUR_AF=0.0268;SAS_AF=0.0061;AA=A|||;VT=SNP
7	131073431	rs12537991	C	A	100	PASS	AC=143;AF=0.0285543;AN=5008;NS=2504;DP=18431;EAS_AF=0;AMR_AF=0.036;AFR_AF=0.0091;EUR_AF=0.0805;SAS_AF=0.0256;AA=C|||;VT=SNP
7	131077231	rs17743120	A	G	100	PASS	AC=896;AF=0.178914;AN=5008;NS=2504;DP=16029;EAS_AF=0.1359;AMR_AF=0.3271;AFR_AF=0.0507;EUR_AF=0.2525;SAS_AF=0.2157;AA=A|||;VT=SNP
7	131077592	rs13224210	G	C	100	PASS	AC=864;AF=0.172524;AN=5008;NS=2504;DP=15672;EAS_AF=0.1359;AMR_AF=0.3242;AFR_AF=0.0454;EUR_AF=0.2306;SAS_AF=0.2147;AA=G|||;VT=SNP
7	131077601	rs141921297	C	T	100	PASS	AC=80;AF=0.0159744;AN=5008;NS=2504;DP=15257;EAS_AF=0.001;AMR_AF=0.0231;AFR_AF=0.003;EUR_AF=0.0427;SAS_AF=0.0164;AA=c|||;VT=SNP
7	131078828	rs78303878	A	G	100	PASS	AC=10;AF=0.00199681;AN=5008;NS=2504;DP=18515;EAS_AF=0;AMR_AF=0;AFR_AF=0;EUR_AF=0.0099;SAS_AF=0;AA=A|||;VT=SNP
7	131079536	rs10261864	A	G	100	PASS	AC=2563;AF=0.511781;AN=5008;NS=2504;DP=18183;EAS_AF=0.6696;AMR_AF=0.4236;AFR_AF=0.5968;EUR_AF=0.4066;SAS_AF=0.4049;AA=G|||;VT=SNP
7	131080047	rs3847106	A	G	100	PASS	AC=4826;AF=0.963658;AN=5008;NS=2504;DP=11482;EAS_AF=0.9901;AMR_AF=0.9467;AFR_AF=0.9561;EUR_AF=0.9314;SAS_AF=0.9918;AA=G|||;VT=SNP
7	131080296	rs34639962	T	G	100	PASS	AC=1850;AF=0.369409;AN=5008;NS=2504;DP=11392;EAS_AF=0.5208;AMR_AF=0.3703;AFR_AF=0.323;EUR_AF=0.3439;SAS_AF=0.3016;AA=T|||;VT=SNP
7	131082414	rs58764897	T	C	100	PASS	AC=514;AF=0.102636;AN=5008;NS=2504;DP=15809;EAS_AF=0.1567;AMR_AF=0.036;AFR_AF=0.1256;EUR_AF=0.0606;SAS_AF=0.1063;AA=T|||;VT=SNP
7	131082602	rs17165584	C	T	100	PASS	AC=468;AF=0.0934505;AN=5008;NS=2504;DP=16330;EAS_AF=0.1498;AMR_AF=0.0346;AFR_AF=0.0983;EUR_AF=0.0606;SAS_AF=0.1043;AA=C|||;VT=SNP
7	131083712	rs73153491	A	C	100	PASS	AC=436;AF=0.0870607;AN=5008;NS=2504;DP=17221;EAS_AF=0.001;AMR_AF=0.2277;AFR_AF=0.0174;EUR_AF=0.2157;SAS_AF=0.0378;AA=A|||;VT=SNP
7	131085900	rs79668837	C	A	100	PASS	AC=33;AF=0.00658946;AN=5008;NS=2504;DP=18192;EAS_AF=0;AMR_AF=0.0101;AFR_AF=0;EUR_AF=0.0199;SAS_AF=0.0061;AA=C|||;VT=SNP
7	131089393	rs2398770	T	G	100	PASS	AC=1693;AF=0.338059;AN=5008;NS=2504;DP=17670;EAS_AF=0.5208;AMR_AF=0.3804;AFR_AF=0.1959;EUR_AF=0.3489;SAS_AF=0.3006;AA=T|||;VT=SNP
7	131089503	rs6963117	A	G	100	PASS	AC=488;AF=0.0974441;AN=5008;NS=2504;DP=14831;EAS_AF=0.1567;AMR_AF=0.036;AFR_AF=0.1059;EUR_AF=0.0626;SAS_AF=0.1043;AA=A|||;VT=SNP
7	131091299	rs138456085	A	G	100	PASS	AC=13;AF=0.00259585;AN=5008;NS=2504;DP=14608;EAS_AF=0;AMR_AF=0.0043;AFR_AF=0;EUR_AF=0.0089;SAS_AF=0.001;AA=A|||;VT=SNP
7	131092338	rs139149430	A	T	100	PASS	AC=26;AF=0.00519169;AN=5008;NS=2504;DP=15910;EAS_AF=0;AMR_AF=0;AFR_AF=0;EUR_AF=0.0109;SAS_AF=0.0153;AA=A|||;VT=SNP
7	131092434	rs7784242	C	T	100	PASS	AC=2755;AF=0.55012;AN=5008;NS=2504;DP=17464;EAS_AF=0.6627;AMR_AF=0.4568;AFR_AF=0.6528;EUR_AF=0.4851;SAS_AF=0.4284;AA=T|||;VT=SNP
7	131092645	rs7788446	G	A	100	PASS	AC=2755;AF=0.55012;AN=5008;NS=2504;DP=18775;EAS_AF=0.6627;AMR_AF=0.4568;AFR_AF=0.6528;EUR_AF=0.4851;SAS_AF=0.4284;AA=A|||;VT=SNP
7	131093094	rs3847107	T	C	100	PASS	AC=1858;AF=0.371006;AN=5008;NS=2504;DP=17269;EAS_AF=0.5208;AMR_AF=0.366;AFR_AF=0.3321;EUR_AF=0.3439;SAS_AF=0.3006;AA=T|||;VT=SNP
7	131094679	rs10269703	T	G	100	PASS	AC=2789;AF=0.556909;AN=5008;NS=2504;DP=18858;EAS_AF=0.6776;AMR_AF=0.464;AFR_AF=0.6543;EUR_AF=0.4881;SAS_AF=0.4376;AA=G|||;VT=SNP
7	131095308	rs458908	A	G	100	PASS	AC=1863;AF=0.372005;AN=5008;NS=2504;DP=15391;EAS_AF=0.5208;AMR_AF=0.3718;AFR_AF=0.3321;EUR_AF=0.3449;SAS_AF=0.3006;AA=A|||;VT=SNP
7	131096738	rs9719973	T	A	100	PASS	AC=1847;AF=0.36881;AN=5008;NS=2504;DP=12724;EAS_AF=0.5208;AMR_AF=0.3674;AFR_AF=0.3238;EUR_AF=0.3429;SAS_AF=0.3006;AA=T|||;VT=SNP
7	131097134	rs3800678	A	G	100	PASS	AC=491;AF=0.0980431;AN=5008;NS=2504;DP=16771;EAS_AF=0.1567;AMR_AF=0.036;AFR_AF=0.1067;EUR_AF=0.0626;SAS_AF=0.1063;AA=A|||;VT=SNP
7	131099801	rs78912103	T	A	100	PASS	AC=105;AF=0.0209665;AN=5008;NS=2504;DP=14188;EAS_AF=0;AMR_AF=0.0418;AFR_AF=0.0038;EUR_AF=0.0626;SAS_AF=0.0082;AA=T|||;VT=SNP
7	131100319	rs17165599	A	G	100	PASS	AC=495;AF=0.0988419;AN=5008;NS=2504;DP=12834;EAS_AF=0.1577;AMR_AF=0.036;AFR_AF=0.1067;EUR_AF=0.0626;SAS_AF=0.1094;AA=A|||;VT=SNP
7	131101949	rs3847108	G	A	100	PASS	AC=266;AF=0.053115;AN=5008;NS=2504;DP=15400;EAS_AF=0;AMR_AF=0.0159;AFR_AF=0.1747;EUR_AF=0.0119;SAS_AF=0.0123;AA=G|||;VT=SNP
7	131102355	rs3823559	T	C	100	PASS	AC=115;AF=0.0229633;AN=5008;NS=2504;DP=17145;EAS_AF=0.0228;AMR_AF=0.0101;AFR_AF=0.0015;EUR_AF=0.0487;SAS_AF=0.0348;AA=T|||;VT=SNP
7	131103474	rs3847109	G	A	100	PASS	AC=150;AF=0.0299521;AN=5008;NS=2504;DP=17552;EAS_AF=0;AMR_AF=0.1354;AFR_AF=0.0045;EUR_AF=0.0368;SAS_AF=0.0133;AA=G|||;VT=SNP
7	131103720	rs78027133	C	T	100	PASS	AC=93;AF=0.0185703;AN=5008;NS=2504;DP=14315;EAS_AF=0;AMR_AF=0.0288;AFR_AF=0.0008;EUR_AF=0.0646;SAS_AF=0.0072;AA=C|||;VT=SNP
7	131104076	rs181059132	C	T	100	PASS	AC=105;AF=0.0209665;AN=5008;NS=2504;DP=8438;EAS_AF=0;AMR_AF=0.0418;AFR_AF=0.0038;EUR_AF=0.0626;SAS_AF=0.0082;AA=C|||;VT=SNP
7	131104552	rs2398771	G	A	100	PASS	AC=2417;AF=0.482628;AN=5008;NS=2504;DP=18197;EAS_AF=0.6696;AMR_AF=0.4294;AFR_AF=0.4312;EUR_AF=0.4692;SAS_AF=0.411;AA=G|||;VT=SNP
7	131106266	rs189224778	C	T	100	PASS	AC=10;AF=0.00199681;AN=5008;NS=2504;DP=17385;EAS_AF=0;AMR_AF=0.0029;AFR_AF=0.0008;EUR_AF=0.006;SAS_AF=0.001;AA=C|||;VT=SNP
7	131106630	rs74372173	G	C	100	PASS	AC=145;AF=0.0289537;AN=5008;NS=2504;DP=14739;EAS_AF=0;AMR_AF=0.036;AFR_AF=0.0091;EUR_AF=0.0795;SAS_AF=0.0286;AA=G|||;VT=SNP
7	131107104	rs73153494	C	T	100	PASS	AC=270;AF=0.0539137;AN=5008;NS=2504;DP=17891;EAS_AF=0.001;AMR_AF=0.1772;AFR_AF=0.0083;EUR_AF=0.1133;SAS_AF=0.0215;AA=C|||;VT=SNP
7	131109596	rs6961875	T	C	100	PASS	AC=876;AF=0.17492;AN=5008;NS=2504;DP=20255;EAS_AF=0.1359;AMR_AF=0.3285;AFR_AF=0.0469;EUR_AF=0.2356;SAS_AF=0.2168;AA=T|||;VT=SNP
7	131111109	rs3800680	T	C	100	PASS	AC=712;AF=0.142173;AN=5008;NS=2504;DP=16986;EAS_AF=0.1131;AMR_AF=0.3141;AFR_AF=0.0098;EUR_AF=0.1879;SAS_AF=0.182;AA=T|||;VT=SNP
7	131111695	rs139250851	G	A	100	PASS	AC=22;AF=0.00439297;AN=5008;NS=2504;DP=17783;EAS_AF=0;AMR_AF=0;AFR_AF=0;EUR_AF=0.0099;SAS_AF=0.0123;AA=G|||;VT=SNP
7	131112764	rs113635619	C	G	100	PASS	AC=113;AF=0.0225639;AN=5008;NS=2504;DP=12928;EAS_AF=0;AMR_AF=0.0115;AFR_AF=0.0545;EUR_AF=0.0149;SAS_AF=0.0184;AA=C|||;VT=SNP
7	131113696	rs117186171	A	G	100	PASS	AC=66;AF=0.0131789;AN=5008;NS=2504;DP=15637;EAS_AF=0;AMR_AF=0.0086;AFR_AF=0;EUR_AF=0.0089;SAS_AF=0.0521;AA=A|||;VT=SNP
7	131113954	rs111926893	G	T	100	PASS	AC=112;AF=0.0223642;AN=5008;NS=2504;DP=17482;EAS_AF=0;AMR_AF=0.0115;AFR_AF=0.0537;EUR_AF=0.0149;SAS_AF=0.0184;AA=G|||;VT=SNP
7	131114486	rs111447727	C	T	100	PASS	AC=42;AF=0.00838658;AN=5008;NS=2504;DP=13628;EAS_AF=0;AMR_AF=0.0115;AFR_AF=0.0015;EUR_AF=0.0099;SAS_AF=0.0225;AA=C|||;VT=SNP
7	131114561	rs35683021	G	T	100	PASS	AC=48;AF=0.00958466;AN=5008;NS=2504;DP=13318;EAS_AF=0;AMR_AF=0.0014;AFR_AF=0.0008;EUR_AF=0.0249;SAS_AF=0.0215;AA=G|||;VT=SNP
7	131114992	rs144893238	G	A	100	PASS	AC=28;AF=0.00559105;AN=5008;NS=2504;DP=15787;EAS_AF=0;AMR_AF=0.0086;AFR_AF=0;EUR_AF=0.0189;SAS_AF=0.0031;AA=G|||;VT=SNP
7	131115626	rs141850047	G	A	100	PASS	AC=80;AF=0.0159744;AN=5008;NS=2504;DP=19704;EAS_AF=0.001;AMR_AF=0.0231;AFR_AF=0.003;EUR_AF=0.0427;SAS_AF=0.0164;AA=G|||;VT=SNP
7	131116434	rs3857862	T	C	100	PASS	AC=1773;AF=0.354034;AN=5008;NS=2504;DP=21674;EAS_AF=0.5208;AMR_AF=0.3905;AFR_AF=0.1959;EUR_AF=0.4135;SAS_AF=0.3088;AA=T|||;VT=SNP
7	131119463	rs73153497	C	T	100	PASS	AC=126;AF=0.0251597;AN=5008;NS=2504;DP=16324;EAS_AF=0.001;AMR_AF=0.0274;AFR_AF=0.003;EUR_AF=0.0845;SAS_AF=0.0174;AA=C|||;VT=SNP
7	131119878	rs62468085	T	C	100	PASS	AC=701;AF=0.139976;AN=5008;NS=2504;DP=18180;EAS_AF=0.1131;AMR_AF=0.3069;AFR_AF=0.0098;EUR_AF=0.1819;SAS_AF=0.182;AA=T|||;VT=SNP
7	131120971	rs7805240	C	T	100	PASS	AC=1654;AF=0.330272;AN=5008;NS=2504;DP=18140;EAS_AF=0.5129;AMR_AF=0.3545;AFR_AF=0.1929;EUR_AF=0.3429;SAS_AF=0.2975;AA=C|||;VT=SNP
7	131124179	rs7794037	C	G	100	PASS	AC=52;AF=0.0103834;AN=5008;NS=2504;DP=16881;EAS_AF=0;AMR_AF=0.0072;AFR_AF=0.0076;EUR_AF=0.0159;SAS_AF=0.0215;AA=C|||;VT=SNP
7	131125289	rs117851155	A	G	100	PASS	AC=80;AF=0.0159744;AN=5008;NS=2504;DP=17560;EAS_AF=0.001;AMR_AF=0.0231;AFR_AF=0.003;EUR_AF=0.0417;SAS_AF=0.0174;AA=A|||;VT=SNP
7	131125773	rs3847110	A	G	100	PASS	AC=4848;AF=0.968051;AN=5008;NS=2504;DP=18143;EAS_AF=1;AMR_AF=0.951;AFR_AF=0.9592;EUR_AF=0.9364;SAS_AF=0.9918;AA=G|||;VT=SNP
7	131126531	rs10259329	G	A	100	PASS	AC=852;AF=0.170128;AN=5008;NS=2504;DP=17586;EAS_AF=0.1677;AMR_AF=0.0807;AFR_AF=0.2421;EUR_AF=0.1034;SAS_AF=0.2076;AA=G|||;VT=SNP
7	131127173	rs143168729	G	T	100	PASS	AC=53;AF=0.0105831;AN=5008;NS=2504;DP=15538;EAS_AF=0;AMR_AF=0.0072;AFR_AF=0.0083;EUR_AF=0.0159;SAS_AF=0.0215;AA=G|||;VT=SNP
7	131127665	rs80071317	A	G	100	PASS	AC=104;AF=0.0207668;AN=5008;NS=2504;DP=18630;EAS_AF=0;AMR_AF=0.0418;AFR_AF=0.003;EUR_AF=0.0626;SAS_AF=0.0082;AA=A|||;VT=SNP
7	131129662	rs13240556	C	T	100	PASS	AC=867;AF=0.173123;AN=5008;NS=2504;DP=18451;EAS_AF=0.1359;AMR_AF=0.3199;AFR_AF=0.0507;EUR_AF=0.2296;SAS_AF=0.2147;AA=C|||;VT=SNP
7	131130921	rs62468087	G	A	100	PASS	AC=25;AF=0.00499201;AN=5008;NS=2504;DP=17132;EAS_AF=0;AMR_AF=0.0072;AFR_AF=0.0008;EUR_AF=0.0089;SAS_AF=0.0102;AA=G|||;VT=SNP
7	131132340	rs13228664	A	G	100	PASS	AC=1763;AF=0.352037;AN=5008;NS=2504;DP=19424;EAS_AF=0.5159;AMR_AF=0.3919;AFR_AF=0.1936;EUR_AF=0.4095;SAS_AF=0.3098;AA=A|||;VT=SNP
7	131132856	rs71548781	G	A	100	PASS	AC=1648;AF=0.329073;AN=5008;NS=2504;DP=16228;EAS_AF=0.5159;AMR_AF=0.3559;AFR_AF=0.1861;EUR_AF=0.3419;SAS_AF=0.2975;AA=G|||;VT=SNP
7	131132910	rs146341488	C	T	100	PASS	AC=364;AF=0.0726837;AN=5008;NS=2504;DP=16681;EAS_AF=0.1538;AMR_AF=0.0288;AFR_AF=0.0204;EUR_AF=0.0596;SAS_AF=0.1043;AA=C|||;VT=SNP
7	131132940	rs67073852	T	C	100	PASS	AC=1761;AF=0.351637;AN=5008;NS=2504;DP=16939;EAS_AF=0.5159;AMR_AF=0.3876;AFR_AF=0.1944;EUR_AF=0.4095;SAS_AF=0.3098;AA=T|||;VT=SNP
7	131133690	rs12672606	G	C	100	PASS	AC=1681;AF=0.335663;AN=5008;NS=2504;DP=18137;EAS_AF=0.4355;AMR_AF=0.3876;AFR_AF=0.1936;EUR_AF=0.4125;SAS_AF=0.3088;AA=G|||;VT=SNP
7	131134712	rs79274274	C	G	100	PASS	AC=44;AF=0.00878594;AN=5008;NS=2504;DP=21672;EAS_AF=0;AMR_AF=0.0173;AFR_AF=0;EUR_AF=0.0308;SAS_AF=0.001;AA=C|||;VT=SNP
7	131135246	rs74982674	C	T	100	PASS	AC=8;AF=0.00159744;AN=5008;NS=2504;DP=18725;EAS_AF=0;AMR_AF=0;AFR_AF=0;EUR_AF=0.006;SAS_AF=0.002;AA=C|||;VT=SNP
7	131135389	rs60570942	T	C	100	PASS	AC=513;AF=0.102436;AN=5008;NS=2504;DP=18174;EAS_AF=0.1756;AMR_AF=0.0634;AFR_AF=0.0061;EUR_AF=0.0915;SAS_AF=0.1963;AA=T|||;VT=SNP
7	131140211	rs17165649	T	C	100	PASS	AC=1771;AF=0.353634;AN=5008;NS=2504;DP=17190;EAS_AF=0.5228;AMR_AF=0.389;AFR_AF=0.1959;EUR_AF=0.4085;SAS_AF=0.3108;AA=T|||;VT=SNP
7	131141498	rs4731798	G	A	100	PASS	AC=1643;AF=0.328075;AN=5008;NS=2504;DP=19797;EAS_AF=0.5119;AMR_AF=0.3573;AFR_AF=0.1846;EUR_AF=0.3419;SAS_AF=0.2975;AA=G|||;VT=SNP
7	131141679	rs78012420	G	A	100	PASS	AC=204;AF=0.0407348;AN=5008;NS=2504;DP=18623;EAS_AF=0;AMR_AF=0.0403;AFR_AF=0.0545;EUR_AF=0.0785;SAS_AF=0.0256;AA=G|||;VT=SNP
7	131143478	rs79912642	A	C	100	PASS	AC=99;AF=0.0197684;AN=5008;NS=2504;DP=12437;EAS_AF=0;AMR_AF=0.0418;AFR_AF=0.0053;EUR_AF=0.0447;SAS_AF=0.0184;AA=A|||;VT=SNP
7	131144409	rs1615299	T	G	100	PASS	AC=2008;AF=0.400958;AN=5008;NS=2504;DP=18064;EAS_AF=0.5248;AMR_AF=0.4063;AFR_AF=0.3366;EUR_AF=0.4264;SAS_AF=0.3303;AA=T|||;VT=SNP
7	131144500	rs13227496	A	T	100	PASS	AC=874;AF=0.174521;AN=5008;NS=2504;DP=18191;EAS_AF=0.1369;AMR_AF=0.3228;AFR_AF=0.053;EUR_AF=0.2306;SAS_AF=0.2147;AA=a|||;VT=SNP
7	131144794	rs140182987	T	C	100	PASS	AC=18;AF=0.00359425;AN=5008;NS=2504;DP=16722;EAS_AF=0;AMR_AF=0.0014;AFR_AF=0.0008;EUR_AF=0.0109;SAS_AF=0.0051;AA=T|||;VT=SNP
7	131146867	rs1648441	T	C	100	PASS	AC=2717;AF=0.542532;AN=5008;NS=2504;DP=16633;EAS_AF=0.6776;AMR_AF=0.4597;AFR_AF=0.6059;EUR_AF=0.4861;SAS_AF=0.4346;AA=C|||;VT=SNP
7	131147168	rs17743748	C	T	100	PASS	AC=314;AF=0.0626997;AN=5008;NS=2504;DP=19112;EAS_AF=0.0099;AMR_AF=0.0735;AFR_AF=0.0076;EUR_AF=0.1103;SAS_AF=0.135;AA=C|||;VT=SNP
7	131147705	rs13241862	A	T	100	PASS	AC=46;AF=0.0091853;AN=5008;NS=2504;DP=17146;EAS_AF=0;AMR_AF=0;AFR_AF=0;EUR_AF=0.0249;SAS_AF=0.0215;AA=A|||;VT=SNP
7	131149354	rs11977312	C	T	100	PASS	AC=98;AF=0.0195687;AN=5008;NS=2504;DP=20081;EAS_AF=0;AMR_AF=0.0418;AFR_AF=0.0023;EUR_AF=0.0616;SAS_AF=0.0041;AA=C|||;VT=SNP
7	131150505	rs192688706	C	T	100	PASS	AC=45;AF=0.00898562;AN=5008;NS=2504;DP=14013;EAS_AF=0;AMR_AF=0.0216;AFR_AF=0.003;EUR_AF=0.0239;SAS_AF=0.002;AA=C|||;VT=SNP
7	131151783	rs13237249	C	T	100	PASS	AC=1662;AF=0.331869;AN=5008;NS=2504;DP=17774;EAS_AF=0.5149;AMR_AF=0.3559;AFR_AF=0.1936;EUR_AF=0.3439;SAS_AF=0.3006;AA=C|||;VT=SNP
7	131153162	rs12539640	A	T	100	PASS	AC=2771;AF=0.553315;AN=5008;NS=2504;DP=17435;EAS_AF=0.6696;AMR_AF=0.4597;AFR_AF=0.6551;EUR_AF=0.4861;SAS_AF=0.4315;AA=T|||;VT=SNP
7	131153185	rs17743818	C	T	100	PASS	AC=864;AF=0.172524;AN=5008;NS=2504;DP=17524;EAS_AF=0.1339;AMR_AF=0.3242;AFR_AF=0.0492;EUR_AF=0.2286;SAS_AF=0.2137;AA=C|||;VT=SNP
7	131155586	rs3213820	G	C	100	PASS	AC=489;AF=0.0976438;AN=5008;NS=2504;DP=18550;EAS_AF=0.1577;AMR_AF=0.036;AFR_AF=0.1059;EUR_AF=0.0616;SAS_AF=0.1053;AA=G|||;VT=SNP
7	131155588	rs1733861	G	T	100	PASS	AC=2776;AF=0.554313;AN=5008;NS=2504;DP=18469;EAS_AF=0.6776;AMR_AF=0.4597;AFR_AF=0.6543;EUR_AF=0.4851;SAS_AF=0.4305;AA=T|||;VT=SNP
7	131155764	rs1684172	T	C	100	PASS	AC=2003;AF=0.39996;AN=5008;NS=2504;DP=17277;EAS_AF=0.5228;AMR_AF=0.4049;AFR_AF=0.3374;EUR_AF=0.4254;SAS_AF=0.3282;AA=T|||;VT=SNP
7	131156383	rs10229349	A	G	100	PASS	AC=285;AF=0.0569089;AN=5008;NS=2504;DP=22418;EAS_AF=0;AMR_AF=0.0159;AFR_AF=0.1815;EUR_AF=0.0129;SAS_AF=0.0215;AA=A|||;VT=SNP
7	131156519	rs75298305	G	T	100	PASS	AC=92;AF=0.0183706;AN=5008;NS=2504;DP=21106;EAS_AF=0;AMR_AF=0.0288;AFR_AF=0.0008;EUR_AF=0.0636;SAS_AF=0.0072;AA=G|||;VT=SNP
7	131157662	rs113654391	G	A	100	PASS	AC=249;AF=0.0497204;AN=5008;NS=2504;DP=11602;EAS_AF=0;AMR_AF=0.0447;AFR_AF=0.0855;EUR_AF=0.0795;SAS_AF=0.0256;AA=G|||;VT=SNP
7	131158529	rs78913565	A	G	100	PASS	AC=147;AF=0.029353;AN=5008;NS=2504;DP=18706;EAS_AF=0;AMR_AF=0.036;AFR_AF=0.0091;EUR_AF=0.0805;SAS_AF=0.0297;AA=A|||;VT=SNP
7	131158625	rs74365117	G	A	100	PASS	AC=99;AF=0.0197684;AN=5008;NS=2504;DP=16804;EAS_AF=0.001;AMR_AF=0.0187;AFR_AF=0.0008;EUR_AF=0.0229;SAS_AF=0.0624;AA=G|||;VT=SNP
7	131160152	rs6954916	A	G	100	PASS	AC=885;AF=0.176717;AN=5008;NS=2504;DP=16443;EAS_AF=0.1756;AMR_AF=0.0965;AFR_AF=0.2451;EUR_AF=0.1083;SAS_AF=0.2127;AA=A|||;VT=SNP
7	131160688	rs13244567	G	T	100	PASS	AC=1641;AF=0.327676;AN=5008;NS=2504;DP=16903;EAS_AF=0.5119;AMR_AF=0.3559;AFR_AF=0.1838;EUR_AF=0.3419;SAS_AF=0.2975;AA=G|||;VT=SNP
7	131163977	rs76865044	C	G	100	PASS	AC=346;AF=0.0690895;AN=5008;NS=2504;DP=17653;EAS_AF=0.1567;AMR_AF=0.0288;AFR_AF=0.0038;EUR_AF=0.0596;SAS_AF=0.1053;AA=C|||;VT=SNP
7	131164946	rs73153500	C	T	100	PASS	AC=51;AF=0.0101837;AN=5008;NS=2504;DP=14315;EAS_AF=0;AMR_AF=0.0202;AFR_AF=0.003;EUR_AF=0.0268;SAS_AF=0.0061;AA=C|||;VT=SNP
7	131165634	rs10227451	A	G	100	PASS	AC=275;AF=0.0549121;AN=5008;NS=2504;DP=18849;EAS_AF=0;AMR_AF=0.0159;AFR_AF=0.1808;EUR_AF=0.0119;SAS_AF=0.0133;AA=A|||;VT=SNP
7	131166993	rs1684174	A	G	100	PASS	AC=2783;AF=0.555711;AN=5008;NS=2504;DP=17327;EAS_AF=0.6776;AMR_AF=0.464;AFR_AF=0.6551;EUR_AF=0.4851;SAS_AF=0.4335;AA=G|||;VT=SNP
7	131167570	rs1426470	G	A	100	PASS	AC=2768;AF=0.552716;AN=5008;NS=2504;DP=21179;EAS_AF=0.6696;AMR_AF=0.4625;AFR_AF=0.6543;EUR_AF=0.4841;SAS_AF=0.4294;AA=A|||;VT=SNP
7	131168989	rs3894441	G	A	100	PASS	AC=12;AF=0.00239617;AN=5008;NS=2504;DP=18061;EAS_AF=0;AMR_AF=0;AFR_AF=0;EUR_AF=0.0119;SAS_AF=0;AA=G|||;VT=SNP
7	131169972	rs7786848	C	G	100	PASS	AC=870;AF=0.173722;AN=5008;NS=2504;DP=20607;EAS_AF=0.1766;AMR_AF=0.0836;AFR_AF=0.2436;EUR_AF=0.1044;SAS_AF=0.2117;AA=C|||;VT=SNP
7	131170288	rs77791463	C	G	100	PASS	AC=32;AF=0.00638978;AN=5008;NS=2504;DP=21180;EAS_AF=0;AMR_AF=0.013;AFR_AF=0.0008;EUR_AF=0.0199;SAS_AF=0.002;AA=C|||;VT=SNP
7	131174188	rs12538523	G	A	100	PASS	AC=142;AF=0.0283546;AN=5008;NS=2504;DP=20385;EAS_AF=0;AMR_AF=0.036;AFR_AF=0.0091;EUR_AF=0.0795;SAS_AF=0.0256;AA=G|||;VT=SNP
7	131174261	rs12533308	A	G	100	PASS	AC=142;AF=0.0283546;AN=5008;NS=2504;DP=18696;EAS_AF=0;AMR_AF=0.036;AFR_AF=0.0061;EUR_AF=0.0805;SAS_AF=0.0286;AA=A|||;VT=SNP
7	131175494	rs1643270	T	C	100	PASS	AC=2008;AF=0.400958;AN=5008;NS=2504;DP=18235;EAS_AF=0.5238;AMR_AF=0.4078;AFR_AF=0.3374;EUR_AF=0.4254;SAS_AF=0.3303;AA=T|||;VT=SNP
7	131177077	rs1733864	C	T	100	PASS	AC=2679;AF=0.534944;AN=5008;NS=2504;DP=18662;EAS_AF=0.6776;AMR_AF=0.4164;AFR_AF=0.6021;EUR_AF=0.4851;SAS_AF=0.4325;AA=T|||;VT=SNP
7	131177170	rs75698445	G	C	100	PASS	AC=11;AF=0.00219649;AN=5008;NS=2504;DP=16770;EAS_AF=0;AMR_AF=0;AFR_AF=0;EUR_AF=0.0109;SAS_AF=0;AA=G|||;VT=SNP
7	131177582	rs140037795	C	T	100	PASS	AC=63;AF=0.0125799;AN=5008;NS=2504;DP=18820;EAS_AF=0;AMR_AF=0.0086;AFR_AF=0.0166;EUR_AF=0.0159;SAS_AF=0.0194;AA=C|||;VT=SNP
7	131178326	rs1733862	T	C	100	PASS	AC=2784;AF=0.555911;AN=5008;NS=2504;DP=19584;EAS_AF=0.6776;AMR_AF=0.464;AFR_AF=0.6513;EUR_AF=0.4851;SAS_AF=0.4397;AA=C|||;VT=SNP
7	131179797	rs1043893	C	T	100	PASS	AC=1887;AF=0.376797;AN=5008;NS=2504;DP=18840;EAS_AF=0.3095;AMR_AF=0.4683;AFR_AF=0.3215;EUR_AF=0.4056;SAS_AF=0.4264;AA=C|||;VT=SNP
7	131180918	rs15956	C	T	100	PASS	AC=3018;AF=0.602636;AN=5008;NS=2504;DP=19846;EAS_AF=0.4742;AMR_AF=0.6037;AFR_AF=0.6649;EUR_AF=0.5915;SAS_AF=0.6616;AA=T|||;VT=SNP
7	131181808	rs56401502	G	A	100	PASS	AC=122;AF=0.024361;AN=5008;NS=2504;DP=19213;EAS_AF=0;AMR_AF=0.0346;AFR_AF=0.025;EUR_AF=0.0586;SAS_AF=0.0061;AA=G|||;VT=SNP
7	131183048	rs12535892	A	G	100	PASS	AC=146;AF=0.0291534;AN=5008;NS=2504;DP=20510;EAS_AF=0;AMR_AF=0.036;AFR_AF=0.0083;EUR_AF=0.0805;SAS_AF=0.0297;AA=A|||;VT=SNP
7	131183218	rs3847112	G	T	100	PASS	AC=3086;AF=0.616214;AN=5008;NS=2504;DP=21276;EAS_AF=0.4772;AMR_AF=0.6225;AFR_AF=0.6581;EUR_AF=0.6491;SAS_AF=0.6646;AA=T|||;VT=SNP
7	131183445	rs76998166	C	T	100	PASS	AC=55;AF=0.0109824;AN=5008;NS=2504;DP=18731;EAS_AF=0;AMR_AF=0.0231;AFR_AF=0.0023;EUR_AF=0.0318;SAS_AF=0.0041;AA=c|||;VT=SNP
7	131184866	rs3735032	T	C	100	PASS	AC=456;AF=0.0910543;AN=5008;NS=2504;DP=12165;EAS_AF=0.1558;AMR_AF=0.0346;AFR_AF=0.0825;EUR_AF=0.0626;SAS_AF=0.1053;AA=T|||;VT=SNP
7	131185003	rs3735034	C	T	100	PASS	AC=373;AF=0.0744808;AN=5008;NS=2504;DP=17774;EAS_AF=0.1567;AMR_AF=0.0303;AFR_AF=0.0234;EUR_AF=0.0606;SAS_AF=0.1043;AA=C|||;VT=SNP
7	131185394	rs8232	T	C	100	PASS	AC=473;AF=0.0944489;AN=5008;NS=2504;DP=20721;EAS_AF=0.1558;AMR_AF=0.0375;AFR_AF=0.0938;EUR_AF=0.0626;SAS_AF=0.1053;AA=C|||;VT=SNP
7	131185522	rs78928874	C	T	100	PASS	AC=13;AF=0.00259585;AN=5008;NS=2504;DP=22091;EAS_AF=0;AMR_AF=0.0029;AFR_AF=0.0015;EUR_AF=0.0089;SAS_AF=0;AA=C|||;VT=SNP
7	131185995	rs1733860	C	A	100	PASS	AC=1830;AF=0.365415;AN=5008;NS=2504;DP=18010;EAS_AF=0.5089;AMR_AF=0.3588;AFR_AF=0.3283;EUR_AF=0.34;SAS_AF=0.2986;AA=C|||;VT=SNP
7	131186336	rs1045046	C	G	100	PASS	AC=1864;AF=0.372204;AN=5008;NS=2504;DP=21864;EAS_AF=0.5109;AMR_AF=0.3617;AFR_AF=0.3275;EUR_AF=0.3419;SAS_AF=0.3282;AA=C|||;VT=SNP
7	131186424	rs1045045	C	T	100	PASS	AC=4100;AF=0.81869;AN=5008;NS=2504;DP=20896;EAS_AF=0.8234;AMR_AF=0.9006;AFR_AF=0.7428;EUR_AF=0.8907;SAS_AF=0.7843;AA=T|||;VT=SNP
7	131188029	rs117489418	G	C	100	PASS	AC=32;AF=0.00638978;AN=5008;NS=2504;DP=18388;EAS_AF=0;AMR_AF=0.013;AFR_AF=0.0008;EUR_AF=0.0199;SAS_AF=0.002;AA=G|||;VT=SNP
7	131188771	rs113382424	A	G	100	PASS	AC=174;AF=0.0347444;AN=5008;NS=2504;DP=20821;EAS_AF=0;AMR_AF=0.0375;AFR_AF=0.0318;EUR_AF=0.0795;SAS_AF=0.0266;AA=A|||;VT=SNP
7	131190275	rs113049225	G	A	100	PASS	AC=472;AF=0.0942492;AN=5008;NS=2504;DP=13148;EAS_AF=0.0298;AMR_AF=0.1182;AFR_AF=0.0378;EUR_AF=0.171;SAS_AF=0.1411;AA=G|||;VT=SNP
7	131190482	rs78887165	G	A	100	PASS	AC=474;AF=0.0946486;AN=5008;NS=2504;DP=15197;EAS_AF=0.1488;AMR_AF=0.036;AFR_AF=0.1074;EUR_AF=0.0606;SAS_AF=0.0982;AA=G|||;VT=SNP
7	131190554	rs7799613	C	G	100	PASS	AC=3023;AF=0.603634;AN=5008;NS=2504;DP=12731;EAS_AF=0.4921;AMR_AF=0.6282;AFR_AF=0.5703;EUR_AF=0.662;SAS_AF=0.6861;AA=C|||;VT=SNP
7	131190696	rs6651125	T	C	100	PASS	AC=1787;AF=0.356829;AN=5008;NS=2504;DP=16011;EAS_AF=0.3026;AMR_AF=0.4207;AFR_AF=0.3661;EUR_AF=0.3877;SAS_AF=0.3231;AA=C|||;VT=SNP;EX_TARGET
7	131191013	rs77580680	G	A	100	PASS	AC=169;AF=0.033746;AN=5008;NS=2504;DP=16422;EAS_AF=0;AMR_AF=0.0403;AFR_AF=0.0083;EUR_AF=0.0974;SAS_AF=0.0327;AA=G|||;VT=SNP;EX_TARGET
7	131191461	rs3212300	A	G	100	PASS	AC=205;AF=0.0409345;AN=5008;NS=2504;DP=17593;EAS_AF=0;AMR_AF=0.0389;AFR_AF=0.0552;EUR_AF=0.0795;SAS_AF=0.0256;AA=a|||;VT=SNP;EX_TARGET
7	131191536	rs3212303	A	G	100	PASS	AC=2866;AF=0.572284;AN=5008;NS=2504;DP=16281;EAS_AF=0.4921;AMR_AF=0.621;AFR_AF=0.4796;EUR_AF=0.6412;SAS_AF=0.6748;AA=A|||;VT=SNP
7	131191609	rs11770771	A	G	100	PASS	AC=2911;AF=0.58127;AN=5008;NS=2504;DP=15621;EAS_AF=0.4911;AMR_AF=0.6196;AFR_AF=0.5356;EUR_AF=0.6412;SAS_AF=0.6472;AA=A|||;VT=SNP
7	131191691	rs11767602	T	C	100	PASS	AC=2040;AF=0.407348;AN=5008;NS=2504;DP=19260;EAS_AF=0.3621;AMR_AF=0.2939;AFR_AF=0.4599;EUR_AF=0.4105;SAS_AF=0.4601;AA=T|||;VT=SNP
7	131191761	rs1648445	C	A	100	PASS	AC=593;AF=0.118411;AN=5008;NS=2504;DP=21015;EAS_AF=0;AMR_AF=0.062;AFR_AF=0.3359;EUR_AF=0.0805;SAS_AF=0.0256;AA=C|||;VT=SNP
7	131191790	rs1643264	G	A	100	PASS	AC=609;AF=0.121605;AN=5008;NS=2504;DP=21012;EAS_AF=0;AMR_AF=0.062;AFR_AF=0.348;EUR_AF=0.0805;SAS_AF=0.0256;AA=A|||;VT=SNP
7	131191874	rs35706199	C	T	100	PASS	AC=43;AF=0.00858626;AN=5008;NS=2504;DP=18834;EAS_AF=0;AMR_AF=0;AFR_AF=0.0015;EUR_AF=0.0209;SAS_AF=0.0204;AA=T|||;VT=SNP
7	131192213	rs3800684	G	C	100	PASS	AC=1551;AF=0.309704;AN=5008;NS=2504;DP=17784;EAS_AF=0.5;AMR_AF=0.3386;AFR_AF=0.1997;EUR_AF=0.3419;SAS_AF=0.2086;AA=G|||;VT=SNP
7	131192475	rs3800688	A	G	100	PASS	AC=1377;AF=0.27496;AN=5008;NS=2504;DP=15397;EAS_AF=0.4454;AMR_AF=0.3184;AFR_AF=0.1543;EUR_AF=0.3091;SAS_AF=0.1963;AA=A|||;VT=SNP
7	131192500	rs1733858	G	A	100	PASS	AC=2739;AF=0.546925;AN=5008;NS=2504;DP=16291;EAS_AF=0.5228;AMR_AF=0.6873;AFR_AF=0.4818;EUR_AF=0.5805;SAS_AF=0.5256;AA=A|||;VT=SNP
7	131192754	rs34232088	C	G	100	PASS	AC=10;AF=0.00199681;AN=5008;NS=2504;DP=20118;EAS_AF=0;AMR_AF=0.0014;AFR_AF=0;EUR_AF=0.006;SAS_AF=0.0031;AA=C|||;VT=SNP
7	131193013	rs73157520	T	G	100	PASS	AC=297;AF=0.0593051;AN=5008;NS=2504;DP=17838;EAS_AF=0.002;AMR_AF=0.0778;AFR_AF=0.0091;EUR_AF=0.1054;SAS_AF=0.1258;AA=T|||;VT=SNP
7	131193138	rs78519767	C	T	100	PASS	AC=479;AF=0.095647;AN=5008;NS=2504;DP=20121;EAS_AF=0.1726;AMR_AF=0.062;AFR_AF=0.0061;EUR_AF=0.0875;SAS_AF=0.1697;AA=C|||;VT=SNP
7	131193485	rs1733859	C	T	100	PASS	AC=4151;AF=0.828874;AN=5008;NS=2504;DP=10360;EAS_AF=0.9901;AMR_AF=0.8401;AFR_AF=0.705;EUR_AF=0.8082;SAS_AF=0.8436;AA=T|||;VT=SNP
7	131193695	rs3212299	C	A	100	PASS	AC=907;AF=0.18111;AN=5008;NS=2504;DP=18781;EAS_AF=0.1984;AMR_AF=0.0533;AFR_AF=0.385;EUR_AF=0.0586;SAS_AF=0.1043;AA=C|||;VT=SNP;EX_TARGET
7	131193739	rs3212298	C	T	100	PASS	AC=391;AF=0.0780751;AN=5008;NS=2504;DP=17804;EAS_AF=0.1974;AMR_AF=0.0216;AFR_AF=0.0151;EUR_AF=0.0557;SAS_AF=0.1033;AA=c|||;VT=SNP;EX_TARGET
7	131193863	rs56123664	G	C	100	PASS	AC=481;AF=0.0960463;AN=5008;NS=2504;DP=20194;EAS_AF=0.0099;AMR_AF=0.1239;AFR_AF=0.056;EUR_AF=0.1769;SAS_AF=0.136;AA=G|||;VT=SNP
7	131193885	rs56165616	C	T	100	PASS	AC=482;AF=0.096246;AN=5008;NS=2504;DP=20320;EAS_AF=0.0109;AMR_AF=0.1239;AFR_AF=0.0567;EUR_AF=0.1759;SAS_AF=0.136;AA=T|||;VT=SNP
7	131194255	rs35893129	G	C	100	PASS	AC=139;AF=0.0277556;AN=5008;NS=2504;DP=18222;EAS_AF=0;AMR_AF=0.0331;AFR_AF=0.0083;EUR_AF=0.0795;SAS_AF=0.0256;AA=G|||;VT=SNP;EX_TARGET
7	131194392	rs3212295	G	A	100	PASS	AC=478;AF=0.0954473;AN=5008;NS=2504;DP=20103;EAS_AF=0.0099;AMR_AF=0.1268;AFR_AF=0.0507;EUR_AF=0.1789;SAS_AF=0.136;AA=G|||;VT=SNP
7	131195162	rs73490866	C	T	100	PASS	AC=2643;AF=0.527756;AN=5008;NS=2504;DP=8899;EAS_AF=0.8462;AMR_AF=0.4481;AFR_AF=0.3873;EUR_AF=0.4831;SAS_AF=0.4918;AA=C|||;VT=SNP
7	131195531	rs112877944	T	C	100	PASS	AC=166;AF=0.033147;AN=5008;NS=2504;DP=14803;EAS_AF=0;AMR_AF=0.036;AFR_AF=0.0272;EUR_AF=0.0795;SAS_AF=0.0256;AA=T|||;VT=SNP;EX_TARGET
7	131195535	rs3847113	G	T	100	PASS	AC=2268;AF=0.452875;AN=5008;NS=2504;DP=14973;EAS_AF=0.6538;AMR_AF=0.4265;AFR_AF=0.3533;EUR_AF=0.4364;SAS_AF=0.4162;AA=G|||;VT=SNP;EX_TARGET
7	131195712	rs12670788	G	A	100	PASS	AC=1820;AF=0.363419;AN=5008;NS=2504;DP=19195;EAS_AF=0.6518;AMR_AF=0.3948;AFR_AF=0.0363;EUR_AF=0.4324;SAS_AF=0.4151;AA=G|||;VT=SNP;EX_TARGET
7	131195959	rs3735035	C	T	100	PASS	AC=1822;AF=0.363818;AN=5008;NS=2504;DP=19092;EAS_AF=0.6518;AMR_AF=0.3948;AFR_AF=0.0363;EUR_AF=0.4354;SAS_AF=0.4141;AA=C|||;VT=SNP;EX_TARGET
7	131196062	rs17744792	C	T	100	PASS	AC=502;AF=0.10024;AN=5008;NS=2504;DP=18838;EAS_AF=0.0099;AMR_AF=0.1369;AFR_AF=0.0567;EUR_AF=0.1849;SAS_AF=0.1391;AA=C|||;VT=SNP;EX_TARGET
7	131196206	rs73157523	T	C	100	PASS	AC=540;AF=0.107827;AN=5008;NS=2504;DP=18295;EAS_AF=0.0099;AMR_AF=0.1383;AFR_AF=0.084;EUR_AF=0.1859;SAS_AF=0.1391;AA=C|||;VT=SNP;EX_TARGET
7	131196384	rs58421509	T	C	100	PASS	AC=387;AF=0.0772764;AN=5008;NS=2504;DP=18733;EAS_AF=0.1915;AMR_AF=0.0231;AFR_AF=0.0151;EUR_AF=0.0547;SAS_AF=0.1053;AA=T|||;VT=SNP
7	131196591	rs73157524	A	G	100	PASS	AC=516;AF=0.103035;AN=5008;NS=2504;DP=17620;EAS_AF=0.0099;AMR_AF=0.1383;AFR_AF=0.0658;EUR_AF=0.1859;SAS_AF=0.1391;AA=A|||;VT=SNP
7	131196604	rs11979439	C	T	100	PASS	AC=500;AF=0.0998403;AN=5008;NS=2504;DP=17692;EAS_AF=0.0099;AMR_AF=0.1383;AFR_AF=0.0537;EUR_AF=0.1859;SAS_AF=0.1391;AA=C|||;VT=SNP
7	131196808	rs10954318	A	G	100	PASS	AC=501;AF=0.10004;AN=5008;NS=2504;DP=21899;EAS_AF=0.0099;AMR_AF=0.1383;AFR_AF=0.0537;EUR_AF=0.1859;SAS_AF=0.1401;AA=A|||;VT=SNP
7	131197372	rs75350550	G	C	100	PASS	AC=10;AF=0.00199681;AN=5008;NS=2504;DP=20050;EAS_AF=0;AMR_AF=0.0029;AFR_AF=0;EUR_AF=0.006;SAS_AF=0.002;AA=G|||;VT=SNP
7	131197667	rs112350050	C	T	100	PASS	AC=161;AF=0.0321486;AN=5008;NS=2504;DP=16452;EAS_AF=0;AMR_AF=0.0375;AFR_AF=0.0083;EUR_AF=0.0895;SAS_AF=0.0348;AA=C|||;VT=SNP
7	131197676	rs11769808	C	T	100	PASS	AC=999;AF=0.199481;AN=5008;NS=2504;DP=13752;EAS_AF=0.1429;AMR_AF=0.3473;AFR_AF=0.0575;EUR_AF=0.2545;SAS_AF=0.2883;AA=C|||;VT=SNP
7	131197784	rs1733865	C	T	100	PASS	AC=2662;AF=0.53155;AN=5008;NS=2504;DP=15478;EAS_AF=0.8462;AMR_AF=0.4337;AFR_AF=0.4002;EUR_AF=0.4652;SAS_AF=0.5225;AA=C|||;VT=SNP
7	131198028	rs1733866	C	T	100	PASS	AC=4044;AF=0.807508;AN=5008;NS=2504;DP=21542;EAS_AF=0.998;AMR_AF=0.8602;AFR_AF=0.6127;EUR_AF=0.8121;SAS_AF=0.8323;AA=T|||;VT=SNP
7	131198061	rs73722842	A	G	100	PASS	AC=205;AF=0.0409345;AN=5008;NS=2504;DP=21736;EAS_AF=0.0079;AMR_AF=0.0605;AFR_AF=0.0461;EUR_AF=0.0815;SAS_AF=0.0123;AA=A|||;VT=SNP
7	131198175	rs4731799	G	A	100	PASS	AC=1791;AF=0.357628;AN=5008;NS=2504;DP=21560;EAS_AF=0.6567;AMR_AF=0.3761;AFR_AF=0.0416;EUR_AF=0.4056;SAS_AF=0.4141;AA=G|||;VT=SNP
7	131199903	rs2433294	C	G	100	PASS	AC=4108;AF=0.820288;AN=5008;NS=2504;DP=18045;EAS_AF=0.998;AMR_AF=0.866;AFR_AF=0.6581;EUR_AF=0.8121;SAS_AF=0.8323;AA=G|||;VT=SNP
7	131200639	rs1013368	T	C	100	PASS	AC=1471;AF=0.29373;AN=5008;NS=2504;DP=18600;EAS_AF=0.1508;AMR_AF=0.4467;AFR_AF=0.2012;EUR_AF=0.4145;SAS_AF=0.3333;AA=C|||;VT=SNP
7	131200726	rs12540046	C	T	100	PASS	AC=140;AF=0.0279553;AN=5008;NS=2504;DP=20094;EAS_AF=0;AMR_AF=0.0375;AFR_AF=0.0068;EUR_AF=0.0795;SAS_AF=0.0256;AA=C|||;VT=SNP
7	131201095	rs1733854	T	C	100	PASS	AC=4268;AF=0.852236;AN=5008;NS=2504;DP=15619;EAS_AF=0.997;AMR_AF=0.9035;AFR_AF=0.68;EUR_AF=0.8917;SAS_AF=0.8589;AA=C|||;VT=SNP
7	131201814	rs1643263	C	T	100	PASS	AC=4491;AF=0.896765;AN=5008;NS=2504;DP=21387;EAS_AF=0.996;AMR_AF=0.915;AFR_AF=0.8427;EUR_AF=0.8926;SAS_AF=0.8589;AA=T|||;VT=SNP
7	131201947	rs11768640	G	A	100	PASS	AC=1090;AF=0.217652;AN=5008;NS=2504;DP=21577;EAS_AF=0.1429;AMR_AF=0.3473;AFR_AF=0.1172;EUR_AF=0.2575;SAS_AF=0.2975;AA=G|||;VT=SNP
7	131202203	rs144035559	T	C	100	PASS	AC=15;AF=0.00299521;AN=5008;NS=2504;DP=21275;EAS_AF=0;AMR_AF=0.0014;AFR_AF=0.0008;EUR_AF=0.007;SAS_AF=0.0061;AA=T|||;VT=SNP
7	131202240	rs73722846	A	G	100	PASS	AC=237;AF=0.0473243;AN=5008;NS=2504;DP=24037;EAS_AF=0.0079;AMR_AF=0.062;AFR_AF=0.0703;EUR_AF=0.0805;SAS_AF=0.0123;AA=A|||;VT=SNP
7	131202487	rs74954963	A	G	100	PASS	AC=239;AF=0.0477236;AN=5008;NS=2504;DP=19847;EAS_AF=0.0079;AMR_AF=0.062;AFR_AF=0.0719;EUR_AF=0.0805;SAS_AF=0.0123;AA=A|||;VT=SNP
7	131202605	rs112969467	C	G	100	PASS	AC=141;AF=0.028155;AN=5008;NS=2504;DP=20079;EAS_AF=0;AMR_AF=0.0375;AFR_AF=0.0076;EUR_AF=0.0795;SAS_AF=0.0256;AA=C|||;VT=SNP
7	131203424	rs10264841	C	T	100	PASS	AC=4338;AF=0.866214;AN=5008;NS=2504;DP=20464;EAS_AF=0.996;AMR_AF=0.9121;AFR_AF=0.7307;EUR_AF=0.8897;SAS_AF=0.8589;AA=T|||;VT=SNP
7	131203579	rs73722847	G	A	100	PASS	AC=205;AF=0.0409345;AN=5008;NS=2504;DP=17346;EAS_AF=0.0109;AMR_AF=0.062;AFR_AF=0.0446;EUR_AF=0.0795;SAS_AF=0.0123;AA=G|||;VT=SNP
7	131203636	rs10224884	T	C	100	PASS	AC=2813;AF=0.561701;AN=5008;NS=2504;DP=17735;EAS_AF=0.8452;AMR_AF=0.4625;AFR_AF=0.472;EUR_AF=0.4891;SAS_AF=0.5358;AA=T|||;VT=SNP
7	131203755	rs10268420	G	A	100	PASS	AC=4340;AF=0.866613;AN=5008;NS=2504;DP=18429;EAS_AF=0.996;AMR_AF=0.9121;AFR_AF=0.733;EUR_AF=0.8897;SAS_AF=0.8579;AA=A|||;VT=SNP
7	131204362	rs11763812	A	G	100	PASS	AC=1181;AF=0.235823;AN=5008;NS=2504;DP=18117;EAS_AF=0.1438;AMR_AF=0.4467;AFR_AF=0.1513;EUR_AF=0.2505;SAS_AF=0.2802;AA=-|||;VT=SNP
7	131204708	rs1833493	T	A	100	PASS	AC=2782;AF=0.555511;AN=5008;NS=2504;DP=17402;EAS_AF=0.8304;AMR_AF=0.4553;AFR_AF=0.4372;EUR_AF=0.498;SAS_AF=0.5624;AA=T|||;VT=SNP
7	131204793	rs1477250	T	C	100	PASS	AC=2375;AF=0.474241;AN=5008;NS=2504;DP=18541;EAS_AF=0.6558;AMR_AF=0.4323;AFR_AF=0.3933;EUR_AF=0.4394;SAS_AF=0.4622;AA=T|||;VT=SNP
7	131205697	rs35287817	C	T	100	PASS	AC=140;AF=0.0279553;AN=5008;NS=2504;DP=17543;EAS_AF=0;AMR_AF=0.0375;AFR_AF=0.0061;EUR_AF=0.0775;SAS_AF=0.0286;AA=C|||;VT=SNP
7	131206257	rs113326594	C	T	100	PASS	AC=121;AF=0.0241613;AN=5008;NS=2504;DP=14758;EAS_AF=0;AMR_AF=0.0504;AFR_AF=0.0045;EUR_AF=0.0726;SAS_AF=0.0072;AA=C|||;VT=SNP
7	131206262	rs7790992	G	A	100	PASS	AC=3813;AF=0.761382;AN=5008;NS=2504;DP=15004;EAS_AF=0.9891;AMR_AF=0.7896;AFR_AF=0.5537;EUR_AF=0.7296;SAS_AF=0.82;AA=G|||;VT=SNP
7	131207007	rs62468110	C	T	100	PASS	AC=29;AF=0.00579073;AN=5008;NS=2504;DP=20247;EAS_AF=0;AMR_AF=0.0072;AFR_AF=0.0023;EUR_AF=0.0169;SAS_AF=0.0041;AA=C|||;VT=SNP
7	131207215	rs55889278	G	A	100	PASS	AC=184;AF=0.0367412;AN=5008;NS=2504;DP=19561;EAS_AF=0.0079;AMR_AF=0.0605;AFR_AF=0.0348;EUR_AF=0.0785;SAS_AF=0.0092;AA=G|||;VT=SNP
7	131207518	rs116929659	C	T	100	PASS	AC=92;AF=0.0183706;AN=5008;NS=2504;DP=21743;EAS_AF=0;AMR_AF=0.1138;AFR_AF=0.0015;EUR_AF=0.005;SAS_AF=0.0061;AA=C|||;VT=SNP
7	131207827	rs13308125	T	C	100	PASS	AC=2506;AF=0.500399;AN=5008;NS=2504;DP=19813;EAS_AF=0.6389;AMR_AF=0.7133;AFR_AF=0.0764;EUR_AF=0.6471;SAS_AF=0.6288;AA=t|||;VT=SNP
7	131208490	rs6968458	A	G	100	PASS	AC=1410;AF=0.28155;AN=5008;NS=2504;DP=15706;EAS_AF=0.372;AMR_AF=0.0778;AFR_AF=0.5507;EUR_AF=0.0716;SAS_AF=0.1851;AA=a|||;VT=SNP
7	131208542	rs6968481	A	G	100	PASS	AC=1410;AF=0.28155;AN=5008;NS=2504;DP=16724;EAS_AF=0.372;AMR_AF=0.0778;AFR_AF=0.5507;EUR_AF=0.0716;SAS_AF=0.1851;AA=A|||;VT=SNP
7	131208707	rs57259821	G	A	100	PASS	AC=185;AF=0.0369409;AN=5008;NS=2504;DP=11013;EAS_AF=0.0079;AMR_AF=0.0605;AFR_AF=0.0356;EUR_AF=0.0785;SAS_AF=0.0092;AA=G|||;VT=SNP
7	131209074	rs1733873	C	T	100	PASS	AC=4384;AF=0.875399;AN=5008;NS=2504;DP=15776;EAS_AF=0.997;AMR_AF=0.9063;AFR_AF=0.7738;EUR_AF=0.8857;SAS_AF=0.8548;AA=T|||;VT=SNP
7	131209882	rs35975087	C	T	100	PASS	AC=40;AF=0.00798722;AN=5008;NS=2504;DP=17750;EAS_AF=0;AMR_AF=0;AFR_AF=0;EUR_AF=0.0199;SAS_AF=0.0204;AA=C|||;VT=SNP
7	131209965	rs141455589	A	C	100	PASS	AC=21;AF=0.00419329;AN=5008;NS=2504;DP=18916;EAS_AF=0;AMR_AF=0.0029;AFR_AF=0;EUR_AF=0.0139;SAS_AF=0.0051;AA=A|||;VT=SNP
7	131210113	rs12667509	C	T	100	PASS	AC=2481;AF=0.495407;AN=5008;NS=2504;DP=15270;EAS_AF=0.6171;AMR_AF=0.7133;AFR_AF=0.0772;EUR_AF=0.6441;SAS_AF=0.6278;AA=C|||;VT=SNP
7	131210240	rs144974340	G	A	100	PASS	AC=395;AF=0.0788738;AN=5008;NS=2504;DP=11866;EAS_AF=0.1935;AMR_AF=0.0231;AFR_AF=0.0136;EUR_AF=0.0596;SAS_AF=0.1084;AA=G|||;VT=SNP
7	131210572	rs1733872	C	T	100	PASS	AC=4384;AF=0.875399;AN=5008;NS=2504;DP=17855;EAS_AF=0.997;AMR_AF=0.9063;AFR_AF=0.7738;EUR_AF=0.8857;SAS_AF=0.8548;AA=T|||;VT=SNP
7	131211001	rs11974385	G	A	100	PASS	AC=183;AF=0.0365415;AN=5008;NS=2504;DP=18359;EAS_AF=0.0079;AMR_AF=0.0605;AFR_AF=0.034;EUR_AF=0.0785;SAS_AF=0.0092;AA=G|||;VT=SNP
7	131211086	rs77114770	A	C	100	PASS	AC=158;AF=0.0315495;AN=5008;NS=2504;DP=17532;EAS_AF=0;AMR_AF=0.0403;AFR_AF=0.0068;EUR_AF=0.0895;SAS_AF=0.0317;AA=A|||;VT=SNP
7	131211855	rs11773254	G	C	100	PASS	AC=2475;AF=0.494209;AN=5008;NS=2504;DP=19673;EAS_AF=0.6141;AMR_AF=0.7133;AFR_AF=0.0772;EUR_AF=0.6441;SAS_AF=0.6247;AA=G|||;VT=SNP
7	131211926	rs111558363	T	C	100	PASS	AC=67;AF=0.0133786;AN=5008;NS=2504;DP=21187;EAS_AF=0;AMR_AF=0.0216;AFR_AF=0.0015;EUR_AF=0.0447;SAS_AF=0.0051;AA=T|||;VT=SNP
7	131212431	rs1625957	C	A	100	PASS	AC=4388;AF=0.876198;AN=5008;NS=2504;DP=20566;EAS_AF=0.997;AMR_AF=0.9063;AFR_AF=0.7791;EUR_AF=0.8837;SAS_AF=0.8538;AA=A|||;VT=SNP
7	131212459	rs9649034	G	A	100	PASS	AC=2470;AF=0.493211;AN=5008;NS=2504;DP=21113;EAS_AF=0.6131;AMR_AF=0.7118;AFR_AF=0.0756;EUR_AF=0.6431;SAS_AF=0.6247;AA=G|||;VT=SNP
7	131212775	rs150085704	G	A	100	PASS	AC=17;AF=0.00339457;AN=5008;NS=2504;DP=17995;EAS_AF=0;AMR_AF=0;AFR_AF=0;EUR_AF=0.0169;SAS_AF=0;AA=G|||;VT=SNP
7	131212945	rs79618478	G	A	100	PASS	AC=184;AF=0.0367412;AN=5008;NS=2504;DP=17791;EAS_AF=0.0079;AMR_AF=0.0605;AFR_AF=0.0348;EUR_AF=0.0785;SAS_AF=0.0092;AA=G|||;VT=SNP
7	131213110	rs11977917	A	G	100	PASS	AC=362;AF=0.0722843;AN=5008;NS=2504;DP=20395;EAS_AF=0.0079;AMR_AF=0.0836;AFR_AF=0.1566;EUR_AF=0.0795;SAS_AF=0.0092;AA=G|||;VT=SNP
7	131213818	rs12706977	C	T	100	PASS	AC=2442;AF=0.48762;AN=5008;NS=2504;DP=21712;EAS_AF=0.6141;AMR_AF=0.7003;AFR_AF=0.0772;EUR_AF=0.6362;SAS_AF=0.6084;AA=T|||;VT=SNP
7	131213975	rs147525197	G	A	100	PASS	AC=11;AF=0.00219649;AN=5008;NS=2504;DP=21681;EAS_AF=0;AMR_AF=0.0043;AFR_AF=0.0023;EUR_AF=0.004;SAS_AF=0.001;AA=G|||;VT=SNP
7	131214075	rs73722855	G	A	100	PASS	AC=205;AF=0.0409345;AN=5008;NS=2504;DP=19343;EAS_AF=0.0079;AMR_AF=0.062;AFR_AF=0.0492;EUR_AF=0.0795;SAS_AF=0.0092;AA=G|||;VT=SNP
7	131215663	rs1643258	A	C	100	PASS	AC=4557;AF=0.909944;AN=5008;NS=2504;DP=15508;EAS_AF=0.999;AMR_AF=0.9524;AFR_AF=0.8222;EUR_AF=0.9563;SAS_AF=0.8589;AA=C|||;VT=SNP
7	131215899	rs144155705	C	T	100	PASS	AC=24;AF=0.00479233;AN=5008;NS=2504;DP=18901;EAS_AF=0;AMR_AF=0.0014;AFR_AF=0.0023;EUR_AF=0.0179;SAS_AF=0.002;AA=C|||;VT=SNP
7	131216474	rs55847414	A	G	100	PASS	AC=1025;AF=0.204673;AN=5008;NS=2504;DP=20113;EAS_AF=0.1121;AMR_AF=0.4769;AFR_AF=0.0212;EUR_AF=0.2823;SAS_AF=0.2751;AA=A|||;VT=SNP
7	131217034	rs2398791	A	G	100	PASS	AC=1392;AF=0.277955;AN=5008;NS=2504;DP=8275;EAS_AF=0.1419;AMR_AF=0.5346;AFR_AF=0.1641;EUR_AF=0.3559;SAS_AF=0.3098;AA=A|||;VT=SNP
7	131217138	rs1814291	T	C	100	PASS	AC=3992;AF=0.797125;AN=5008;NS=2504;DP=7803;EAS_AF=0.8194;AMR_AF=0.928;AFR_AF=0.6664;EUR_AF=0.9006;SAS_AF=0.7515;AA=T|||;VT=SNP
7	131217402	rs2398792	G	A	100	PASS	AC=3975;AF=0.79373;AN=5008;NS=2504;DP=11489;EAS_AF=0.8204;AMR_AF=0.928;AFR_AF=0.6566;EUR_AF=0.8976;SAS_AF=0.7495;AA=G|||;VT=SNP
7	131217513	rs58327209	T	C	100	PASS	AC=405;AF=0.0808706;AN=5008;NS=2504;DP=13489;EAS_AF=0.1806;AMR_AF=0.0216;AFR_AF=0.0348;EUR_AF=0.0547;SAS_AF=0.1094;AA=C|||;VT=SNP
7	131218119	rs76928461	T	C	100	PASS	AC=416;AF=0.0830671;AN=5008;NS=2504;DP=20241;EAS_AF=0.1806;AMR_AF=0.0216;AFR_AF=0.0431;EUR_AF=0.0547;SAS_AF=0.1094;AA=C|||;VT=SNP
7	131218957	rs1643256	T	C	100	PASS	AC=4522;AF=0.902955;AN=5008;NS=2504;DP=13954;EAS_AF=0.999;AMR_AF=0.951;AFR_AF=0.798;EUR_AF=0.9543;SAS_AF=0.8589;AA=C|||;VT=SNP
7	131219144	rs192298457	G	A	100	PASS	AC=27;AF=0.00539137;AN=5008;NS=2504;DP=13616;EAS_AF=0;AMR_AF=0.0101;AFR_AF=0.0008;EUR_AF=0.0109;SAS_AF=0.0082;AA=G|||;VT=SNP
7	131219171	rs6942947	T	C	100	PASS	AC=444;AF=0.0886581;AN=5008;NS=2504;DP=12907;EAS_AF=0.1806;AMR_AF=0.0216;AFR_AF=0.0643;EUR_AF=0.0547;SAS_AF=0.1094;AA=C|||;VT=SNP
7	131219337	rs13245368	C	T	100	PASS	AC=156;AF=0.0311502;AN=5008;NS=2504;DP=9552;EAS_AF=0.0268;AMR_AF=0.0331;AFR_AF=0.0015;EUR_AF=0.0696;SAS_AF=0.0348;AA=C|||;VT=SNP
7	131219510	rs750825	G	T	100	PASS	AC=1230;AF=0.245607;AN=5008;NS=2504;DP=14789;EAS_AF=0.1438;AMR_AF=0.5187;AFR_AF=0.0507;EUR_AF=0.3509;SAS_AF=0.3119;AA=G|||;VT=SNP
7	131219525	rs1733875	A	G	100	PASS	AC=4522;AF=0.902955;AN=5008;NS=2504;DP=15085;EAS_AF=0.999;AMR_AF=0.951;AFR_AF=0.798;EUR_AF=0.9543;SAS_AF=0.8589;AA=G|||;VT=SNP
7	131219803	rs7781389	T	C	100	PASS	AC=443;AF=0.0884585;AN=5008;NS=2504;DP=20276;EAS_AF=0.1806;AMR_AF=0.0216;AFR_AF=0.0635;EUR_AF=0.0547;SAS_AF=0.1094;AA=C|||;VT=SNP
7	131220188	rs748201	G	C	100	PASS	AC=4515;AF=0.901558;AN=5008;NS=2504;DP=20510;EAS_AF=0.999;AMR_AF=0.9481;AFR_AF=0.795;EUR_AF=0.9533;SAS_AF=0.8589;AA=C|||;VT=SNP
7	131220492	rs117871875	G	C	100	PASS	AC=65;AF=0.0129792;AN=5008;NS=2504;DP=21849;EAS_AF=0;AMR_AF=0.0101;AFR_AF=0.0008;EUR_AF=0.0139;SAS_AF=0.044;AA=G|||;VT=SNP
7	131221194	rs1619267	G	A	100	PASS	AC=2480;AF=0.495208;AN=5008;NS=2504;DP=17698;EAS_AF=0.6746;AMR_AF=0.3703;AFR_AF=0.4357;EUR_AF=0.5388;SAS_AF=0.4346;AA=G|||;VT=SNP
7	131221555	rs1733876	A	T	100	PASS	AC=4476;AF=0.89377;AN=5008;NS=2504;DP=19923;EAS_AF=0.999;AMR_AF=0.9496;AFR_AF=0.7663;EUR_AF=0.9513;SAS_AF=0.8589;AA=T|||;VT=SNP
7	131221613	rs7781498	G	A	100	PASS	AC=437;AF=0.0872604;AN=5008;NS=2504;DP=21135;EAS_AF=0.1766;AMR_AF=0.0216;AFR_AF=0.062;EUR_AF=0.0557;SAS_AF=0.1084;AA=G|||;VT=SNP
7	131222085	rs13236463	C	T	100	PASS	AC=1408;AF=0.28115;AN=5008;NS=2504;DP=16760;EAS_AF=0.1468;AMR_AF=0.5432;AFR_AF=0.1664;EUR_AF=0.3509;SAS_AF=0.317;AA=C|||;VT=SNP
7	131222534	rs79618024	C	T	100	PASS	AC=209;AF=0.0417332;AN=5008;NS=2504;DP=18144;EAS_AF=0;AMR_AF=0.0303;AFR_AF=0.1263;EUR_AF=0.0189;SAS_AF=0.002;AA=C|||;VT=SNP
7	131222652	rs80130775	C	T	100	PASS	AC=123;AF=0.0245607;AN=5008;NS=2504;DP=18357;EAS_AF=0;AMR_AF=0.0202;AFR_AF=0.0038;EUR_AF=0.0348;SAS_AF=0.0706;AA=C|||;VT=SNP
7	131222808	rs10273876	A	G	100	PASS	AC=2188;AF=0.436901;AN=5008;NS=2504;DP=21091;EAS_AF=0.5506;AMR_AF=0.3602;AFR_AF=0.4705;EUR_AF=0.4483;SAS_AF=0.317;AA=G|||;VT=SNP
7	131222935	rs2398793	T	C	100	PASS	AC=1727;AF=0.344848;AN=5008;NS=2504;DP=18102;EAS_AF=0.1776;AMR_AF=0.634;AFR_AF=0.1641;EUR_AF=0.492;SAS_AF=0.4049;AA=T|||;VT=SNP
7	131223177	rs6953894	A	G	100	PASS	AC=3435;AF=0.685903;AN=5008;NS=2504;DP=18577;EAS_AF=0.8343;AMR_AF=0.4957;AFR_AF=0.7156;EUR_AF=0.6282;SAS_AF=0.6871;AA=G|||;VT=SNP
7	131224158	rs7792334	C	G	100	PASS	AC=639;AF=0.127596;AN=5008;NS=2504;DP=18483;EAS_AF=0.0546;AMR_AF=0.0922;AFR_AF=0.0961;EUR_AF=0.1511;SAS_AF=0.2464;AA=C|||;VT=SNP
7	131224235	rs6467374	A	G	100	PASS	AC=751;AF=0.14996;AN=5008;NS=2504;DP=16466;EAS_AF=0.0546;AMR_AF=0.1023;AFR_AF=0.1747;EUR_AF=0.1521;SAS_AF=0.2464;AA=A|||;VT=SNP
7	131224410	rs1733874	A	G	100	PASS	AC=2233;AF=0.445887;AN=5008;NS=2504;DP=19962;EAS_AF=0.7669;AMR_AF=0.4496;AFR_AF=0.1906;EUR_AF=0.4911;SAS_AF=0.411;AA=A|||;VT=SNP
7	131224731	rs55802525	G	A	100	PASS	AC=19;AF=0.00379393;AN=5008;NS=2504;DP=21975;EAS_AF=0;AMR_AF=0.0072;AFR_AF=0.0023;EUR_AF=0.008;SAS_AF=0.0031;AA=G|||;VT=SNP
7	131224841	rs113189864	A	C	100	PASS	AC=152;AF=0.0303514;AN=5008;NS=2504;DP=18455;EAS_AF=0.001;AMR_AF=0.0576;AFR_AF=0.0053;EUR_AF=0.0845;SAS_AF=0.0194;AA=A|||;VT=SNP
7	131224864	rs28446476	C	T	100	PASS	AC=713;AF=0.142372;AN=5008;NS=2504;DP=17863;EAS_AF=0.0556;AMR_AF=0.098;AFR_AF=0.1483;EUR_AF=0.1531;SAS_AF=0.2444;AA=C|||;VT=SNP
7	131224997	rs13247975	G	A	100	PASS	AC=1043;AF=0.208267;AN=5008;NS=2504;DP=18690;EAS_AF=0.1756;AMR_AF=0.3357;AFR_AF=0.0666;EUR_AF=0.2684;SAS_AF=0.2812;AA=G|||;VT=SNP
7	131225019	rs35900352	T	A	100	PASS	AC=16;AF=0.00319489;AN=5008;NS=2504;DP=19675;EAS_AF=0;AMR_AF=0;AFR_AF=0;EUR_AF=0.0119;SAS_AF=0.0041;AA=T|||;VT=SNP
7	131225165	rs62468113	G	C	100	PASS	AC=751;AF=0.14996;AN=5008;NS=2504;DP=16707;EAS_AF=0.128;AMR_AF=0.2983;AFR_AF=0.0091;EUR_AF=0.1968;SAS_AF=0.2096;AA=G|||;VT=SNP
7	131225262	rs58781769	G	A	100	PASS	AC=636;AF=0.126997;AN=5008;NS=2504;DP=14832;EAS_AF=0.0565;AMR_AF=0.0922;AFR_AF=0.0938;EUR_AF=0.1511;SAS_AF=0.2444;AA=G|||;VT=SNP
7	131225460	rs145645706	G	A	100	PASS	AC=24;AF=0.00479233;AN=5008;NS=2504;DP=17795;EAS_AF=0;AMR_AF=0.0058;AFR_AF=0.0008;EUR_AF=0.0149;SAS_AF=0.0041;AA=G|||;VT=SNP
7	131225656	rs112712083	G	C	100	PASS	AC=152;AF=0.0303514;AN=5008;NS=2504;DP=18193;EAS_AF=0.001;AMR_AF=0.0576;AFR_AF=0.0053;EUR_AF=0.0845;SAS_AF=0.0194;AA=G|||;VT=SNP
7	131226316	rs57503556	G	T	100	PASS	AC=475;AF=0.0948482;AN=5008;NS=2504;DP=13333;EAS_AF=0.0575;AMR_AF=0.0476;AFR_AF=0.1301;EUR_AF=0.0686;SAS_AF=0.1462;AA=G|||;VT=SNP
7	131226911	rs7807320	G	T	100	PASS	AC=1180;AF=0.235623;AN=5008;NS=2504;DP=19992;EAS_AF=0.0575;AMR_AF=0.1816;AFR_AF=0.3533;EUR_AF=0.2356;SAS_AF=0.2986;AA=T|||;VT=SNP
7	131227253	rs147809259	A	G	100	PASS	AC=15;AF=0.00299521;AN=5008;NS=2504;DP=21037;EAS_AF=0;AMR_AF=0.0043;AFR_AF=0;EUR_AF=0.0119;SAS_AF=0;AA=A|||;VT=SNP
7	131227556	rs12155058	C	T	100	PASS	AC=20;AF=0.00399361;AN=5008;NS=2504;DP=20398;EAS_AF=0;AMR_AF=0.0086;AFR_AF=0.0023;EUR_AF=0.008;SAS_AF=0.0031;AA=C|||;VT=SNP
7	131228516	rs113556045	A	C	100	PASS	AC=149;AF=0.0297524;AN=5008;NS=2504;DP=19565;EAS_AF=0.001;AMR_AF=0.0562;AFR_AF=0.0053;EUR_AF=0.0825;SAS_AF=0.0194;AA=A|||;VT=SNP
7	131228588	rs112896122	T	C	100	PASS	AC=200;AF=0.0399361;AN=5008;NS=2504;DP=18543;EAS_AF=0.0556;AMR_AF=0.0086;AFR_AF=0.0023;EUR_AF=0.0318;SAS_AF=0.1053;AA=T|||;VT=SNP
7	131229308	rs111846205	T	C	100	PASS	AC=149;AF=0.0297524;AN=5008;NS=2504;DP=19590;EAS_AF=0.001;AMR_AF=0.0562;AFR_AF=0.0053;EUR_AF=0.0825;SAS_AF=0.0194;AA=T|||;VT=SNP
7	131229768	rs1643251	T	A	100	PASS	AC=2313;AF=0.461861;AN=5008;NS=2504;DP=20535;EAS_AF=0.6994;AMR_AF=0.4957;AFR_AF=0.2284;EUR_AF=0.5477;SAS_AF=0.4202;AA=T|||;VT=SNP
7	131230490	rs55807020	A	G	100	PASS	AC=149;AF=0.0297524;AN=5008;NS=2504;DP=21568;EAS_AF=0.001;AMR_AF=0.0562;AFR_AF=0.0053;EUR_AF=0.0825;SAS_AF=0.0194;AA=A|||;VT=SNP
7	131230606	rs1030146	G	T	100	PASS	AC=2107;AF=0.420727;AN=5008;NS=2504;DP=21309;EAS_AF=0.6964;AMR_AF=0.4337;AFR_AF=0.1891;EUR_AF=0.4642;SAS_AF=0.3957;AA=G|||;VT=SNP
7	131230856	rs76601231	C	T	100	PASS	AC=17;AF=0.00339457;AN=5008;NS=2504;DP=19892;EAS_AF=0;AMR_AF=0.0058;AFR_AF=0.0008;EUR_AF=0.0119;SAS_AF=0;AA=C|||;VT=SNP
7	131231032	rs1465387	G	A	100	PASS	AC=2319;AF=0.463059;AN=5008;NS=2504;DP=19177;EAS_AF=0.6885;AMR_AF=0.4899;AFR_AF=0.2557;EUR_AF=0.5398;SAS_AF=0.4131;AA=G|||;VT=SNP
7	131231613	rs77272058	G	C	100	PASS	AC=239;AF=0.0477236;AN=5008;NS=2504;DP=14429;EAS_AF=0.0337;AMR_AF=0.0331;AFR_AF=0.0091;EUR_AF=0.0577;SAS_AF=0.1145;AA=C|||;VT=SNP
7	131231645	rs73722857	C	T	100	PASS	AC=318;AF=0.0634984;AN=5008;NS=2504;DP=12943;EAS_AF=0.003;AMR_AF=0.0562;AFR_AF=0.1233;EUR_AF=0.0726;SAS_AF=0.0409;AA=T|||;VT=SNP
7	131231860	rs7805446	C	T	100	PASS	AC=222;AF=0.0443291;AN=5008;NS=2504;DP=17301;EAS_AF=0;AMR_AF=0.0548;AFR_AF=0.062;EUR_AF=0.0805;SAS_AF=0.0215;AA=C|||;VT=SNP
7	131232023	rs117779396	C	T	100	PASS	AC=79;AF=0.0157748;AN=5008;NS=2504;DP=15349;EAS_AF=0.002;AMR_AF=0.0216;AFR_AF=0.0015;EUR_AF=0.0229;SAS_AF=0.0378;AA=T|||;VT=SNP
7	131232086	rs6467375	T	C	100	PASS	AC=3716;AF=0.742013;AN=5008;NS=2504;DP=13235;EAS_AF=0.7371;AMR_AF=0.8112;AFR_AF=0.7943;EUR_AF=0.7147;SAS_AF=0.6554;AA=C|||;VT=SNP
7	131232095	rs117548395	G	A	100	PASS	AC=103;AF=0.0205671;AN=5008;NS=2504;DP=12807;EAS_AF=0.001;AMR_AF=0.0245;AFR_AF=0.0023;EUR_AF=0.0388;SAS_AF=0.044;AA=G|||;VT=SNP
7	131232299	rs117840222	A	G	100	PASS	AC=133;AF=0.0265575;AN=5008;NS=2504;DP=16862;EAS_AF=0.001;AMR_AF=0.0288;AFR_AF=0.0166;EUR_AF=0.0437;SAS_AF=0.047;AA=G|||;VT=SNP
7	131232463	rs57450990	G	A	100	PASS	AC=584;AF=0.116613;AN=5008;NS=2504;DP=18489;EAS_AF=0.1905;AMR_AF=0.1715;AFR_AF=0.0008;EUR_AF=0.0437;SAS_AF=0.2331;AA=g|||;VT=SNP
7	131232508	rs1030145	A	T	100	PASS	AC=3864;AF=0.771565;AN=5008;NS=2504;DP=17863;EAS_AF=0.7659;AMR_AF=0.879;AFR_AF=0.6097;EUR_AF=0.8777;SAS_AF=0.8108;AA=c|||;VT=SNP
7	131232902	rs10279789	T	C	100	PASS	AC=2437;AF=0.486621;AN=5008;NS=2504;DP=20772;EAS_AF=0.4613;AMR_AF=0.4467;AFR_AF=0.4183;EUR_AF=0.6581;SAS_AF=0.4571;AA=C|||;VT=SNP
7	131233255	rs10235009	A	G	100	PASS	AC=2444;AF=0.488019;AN=5008;NS=2504;DP=20588;EAS_AF=0.4663;AMR_AF=0.4481;AFR_AF=0.4198;EUR_AF=0.6571;SAS_AF=0.4571;AA=G|||;VT=SNP
7	131233259	rs11496171	T	G	100	PASS	AC=1385;AF=0.276558;AN=5008;NS=2504;DP=20550;EAS_AF=0.3075;AMR_AF=0.4236;AFR_AF=0.1649;EUR_AF=0.2167;SAS_AF=0.3528;AA=T|||;VT=SNP
7	131233690	rs2398795	C	T	100	PASS	AC=699;AF=0.139577;AN=5008;NS=2504;DP=20549;EAS_AF=0.0734;AMR_AF=0.0937;AFR_AF=0.115;EUR_AF=0.1879;SAS_AF=0.2239;AA=C|||;VT=SNP
7	131234434	rs6467376	T	C	100	PASS	AC=3613;AF=0.721446;AN=5008;NS=2504;DP=17989;EAS_AF=0.6915;AMR_AF=0.5793;AFR_AF=0.826;EUR_AF=0.7833;SAS_AF=0.6483;AA=C|||;VT=SNP
7	131234808	rs12113630	G	C	100	PASS	AC=138;AF=0.0275559;AN=5008;NS=2504;DP=20696;EAS_AF=0;AMR_AF=0.0346;AFR_AF=0.0166;EUR_AF=0.0437;SAS_AF=0.0491;AA=G|||;VT=SNP
7	131235242	rs116775512	T	C	100	PASS	AC=146;AF=0.0291534;AN=5008;NS=2504;DP=18141;EAS_AF=0;AMR_AF=0.036;AFR_AF=0.0219;EUR_AF=0.0437;SAS_AF=0.0491;AA=C|||;VT=SNP
7	131235396	rs1559022	G	A	100	PASS	AC=4086;AF=0.815895;AN=5008;NS=2504;DP=16616;EAS_AF=0.7054;AMR_AF=0.8847;AFR_AF=0.7761;EUR_AF=0.8817;SAS_AF=0.8671;AA=A|||;VT=SNP
7	131235399	rs1559021	C	A	100	PASS	AC=4086;AF=0.815895;AN=5008;NS=2504;DP=16647;EAS_AF=0.7054;AMR_AF=0.8847;AFR_AF=0.7761;EUR_AF=0.8817;SAS_AF=0.8671;AA=A|||;VT=SNP
7	131235626	rs1007340	G	A	100	PASS	AC=803;AF=0.160343;AN=5008;NS=2504;DP=15400;EAS_AF=0.002;AMR_AF=0.0749;AFR_AF=0.4478;EUR_AF=0.0477;SAS_AF=0.1115;AA=A|||;VT=SNP
7	131236179	rs56262918	G	C	100	PASS	AC=797;AF=0.159145;AN=5008;NS=2504;DP=19747;EAS_AF=0.2986;AMR_AF=0.1052;AFR_AF=0.1324;EUR_AF=0.1163;SAS_AF=0.1339;AA=G|||;VT=SNP
7	131236420	rs12540002	G	C	100	PASS	AC=1306;AF=0.260783;AN=5008;NS=2504;DP=16999;EAS_AF=0.3512;AMR_AF=0.2968;AFR_AF=0.1097;EUR_AF=0.4205;SAS_AF=0.182;AA=G|||;VT=SNP
7	131236620	rs188942903	C	T	100	PASS	AC=94;AF=0.01877;AN=5008;NS=2504;DP=17377;EAS_AF=0;AMR_AF=0.0101;AFR_AF=0.0023;EUR_AF=0.0179;SAS_AF=0.0675;AA=C|||;VT=SNP
7	131236839	rs75987569	G	A	100	PASS	AC=135;AF=0.0269569;AN=5008;NS=2504;DP=17371;EAS_AF=0;AMR_AF=0.0331;AFR_AF=0.0151;EUR_AF=0.0447;SAS_AF=0.0481;AA=G|||;VT=SNP
7	131236868	rs11763366	T	G	100	PASS	AC=580;AF=0.115815;AN=5008;NS=2504;DP=17633;EAS_AF=0.0734;AMR_AF=0.0893;AFR_AF=0.0151;EUR_AF=0.2008;SAS_AF=0.227;AA=T|||;VT=SNP
7	131237151	rs118088522	G	C	100	PASS	AC=116;AF=0.0231629;AN=5008;NS=2504;DP=20023;EAS_AF=0;AMR_AF=0.0303;AFR_AF=0.0023;EUR_AF=0.0447;SAS_AF=0.0481;AA=G|||;VT=SNP
7	131238092	rs12666248	C	G	100	PASS	AC=1144;AF=0.228435;AN=5008;NS=2504;DP=17895;EAS_AF=0.2629;AMR_AF=0.4006;AFR_AF=0.0318;EUR_AF=0.2137;SAS_AF=0.3517;AA=C|||;VT=SNP
7	131238771	rs78453618	G	A	100	PASS	AC=133;AF=0.0265575;AN=5008;NS=2504;DP=21075;EAS_AF=0.0367;AMR_AF=0.0317;AFR_AF=0.0061;EUR_AF=0.0298;SAS_AF=0.0368;AA=G|||;VT=SNP
7	131239009	rs1643257	T	C	100	PASS	AC=2194;AF=0.438099;AN=5008;NS=2504;DP=19927;EAS_AF=0.3244;AMR_AF=0.4942;AFR_AF=0.6127;EUR_AF=0.2624;SAS_AF=0.4601;AA=C|||;VT=SNP
7	131239552	rs117263618	C	T	100	PASS	AC=36;AF=0.0071885;AN=5008;NS=2504;DP=20191;EAS_AF=0;AMR_AF=0.0086;AFR_AF=0.0008;EUR_AF=0.0199;SAS_AF=0.0092;AA=C|||;VT=SNP
7	131239744	rs12667410	C	T	100	PASS	AC=1452;AF=0.289936;AN=5008;NS=2504;DP=17977;EAS_AF=0.3194;AMR_AF=0.4366;AFR_AF=0.1626;EUR_AF=0.2614;SAS_AF=0.3569;AA=C|||;VT=SNP
7	131240373	rs1615131	T	C	100	PASS	AC=2177;AF=0.434704;AN=5008;NS=2504;DP=17278;EAS_AF=0.3224;AMR_AF=0.4971;AFR_AF=0.5998;EUR_AF=0.2624;SAS_AF=0.4601;AA=C|||;VT=SNP
7	131241085	rs7780021	G	A	100	PASS	AC=1419;AF=0.283347;AN=5008;NS=2504;DP=9834;EAS_AF=0.3036;AMR_AF=0.1844;AFR_AF=0.2829;EUR_AF=0.2694;SAS_AF=0.3476;AA=G|||;VT=SNP;EX_TARGET
7	131241786	rs141652944	T	C	100	PASS	AC=134;AF=0.0267572;AN=5008;NS=2504;DP=10816;EAS_AF=0.002;AMR_AF=0.036;AFR_AF=0.0121;EUR_AF=0.0447;SAS_AF=0.047;AA=T|||;VT=SNP
7	131242576	rs3823484	G	A	100	PASS	AC=555;AF=0.110823;AN=5008;NS=2504;DP=16764;EAS_AF=0.0615;AMR_AF=0.1859;AFR_AF=0.0076;EUR_AF=0.2485;SAS_AF=0.1063;AA=G|||;VT=SNP
7	131243473	rs4433085	T	C	100	PASS	AC=1629;AF=0.32528;AN=5008;NS=2504;DP=17082;EAS_AF=0.3214;AMR_AF=0.438;AFR_AF=0.2821;EUR_AF=0.2177;SAS_AF=0.4182;AA=t|||;VT=SNP
7	131243671	rs117738055	A	G	100	PASS	AC=30;AF=0.00599042;AN=5008;NS=2504;DP=17976;EAS_AF=0;AMR_AF=0.0115;AFR_AF=0.0008;EUR_AF=0.0189;SAS_AF=0.002;AA=A|||;VT=SNP
7	131243849	rs117013637	A	G	100	PASS	AC=51;AF=0.0101837;AN=5008;NS=2504;DP=17122;EAS_AF=0;AMR_AF=0.0101;AFR_AF=0.0008;EUR_AF=0.007;SAS_AF=0.0368;AA=A|||;VT=SNP
7	131244055	rs7804154	G	A	100	PASS	AC=2124;AF=0.424121;AN=5008;NS=2504;DP=12363;EAS_AF=0.3204;AMR_AF=0.4928;AFR_AF=0.559;EUR_AF=0.2634;SAS_AF=0.4652;AA=A|||;VT=SNP
7	131244072	rs112335619	G	A	100	PASS	AC=603;AF=0.120407;AN=5008;NS=2504;DP=11954;EAS_AF=0.0784;AMR_AF=0.098;AFR_AF=0.0348;EUR_AF=0.1978;SAS_AF=0.2157;AA=G|||;VT=SNP
7	131244205	rs76431373	A	G	100	PASS	AC=588;AF=0.117412;AN=5008;NS=2504;DP=19299;EAS_AF=0.0784;AMR_AF=0.0951;AFR_AF=0.025;EUR_AF=0.1978;SAS_AF=0.2157;AA=A|||;VT=SNP
7	131244238	rs116464693	G	A	100	PASS	AC=799;AF=0.159545;AN=5008;NS=2504;DP=20016;EAS_AF=0.2252;AMR_AF=0.0893;AFR_AF=0.2216;EUR_AF=0.0915;SAS_AF=0.1278;AA=G|||;VT=SNP
7	131244560	rs1819973	C	T	100	PASS	AC=604;AF=0.120607;AN=5008;NS=2504;DP=14792;EAS_AF=0.0784;AMR_AF=0.0994;AFR_AF=0.0348;EUR_AF=0.1978;SAS_AF=0.2157;AA=C|||;VT=SNP
7	131244686	rs1582412	T	C	100	PASS	AC=604;AF=0.120607;AN=5008;NS=2504;DP=19744;EAS_AF=0.0784;AMR_AF=0.0994;AFR_AF=0.0348;EUR_AF=0.1978;SAS_AF=0.2157;AA=T|||;VT=SNP
7	131245155	rs1733877	T	G	100	PASS	AC=2784;AF=0.555911;AN=5008;NS=2504;DP=21889;EAS_AF=0.4038;AMR_AF=0.598;AFR_AF=0.6293;EUR_AF=0.4612;SAS_AF=0.681;AA=G|||;VT=SNP
7	131245225	rs12667357	G	A	100	PASS	AC=889;AF=0.177516;AN=5008;NS=2504;DP=21398;EAS_AF=0.2391;AMR_AF=0.196;AFR_AF=0.118;EUR_AF=0.0557;SAS_AF=0.3067;AA=G|||;VT=SNP
7	131245389	rs80075416	A	G	100	PASS	AC=608;AF=0.121406;AN=5008;NS=2504;DP=21648;EAS_AF=0.0823;AMR_AF=0.0994;AFR_AF=0.0348;EUR_AF=0.1978;SAS_AF=0.2157;AA=A|||;VT=SNP
7	131245755	rs112801829	C	T	100	PASS	AC=31;AF=0.0061901;AN=5008;NS=2504;DP=17843;EAS_AF=0;AMR_AF=0.0043;AFR_AF=0.0008;EUR_AF=0.0179;SAS_AF=0.0092;AA=c|||;VT=SNP
7	131246073	rs11763391	C	T	100	PASS	AC=510;AF=0.101837;AN=5008;NS=2504;DP=14960;EAS_AF=0.0823;AMR_AF=0.0893;AFR_AF=0.0113;EUR_AF=0.1779;SAS_AF=0.1748;AA=C|||;VT=SNP
7	131246138	rs1971713	G	A	100	PASS	AC=730;AF=0.145767;AN=5008;NS=2504;DP=16415;EAS_AF=0.2212;AMR_AF=0.085;AFR_AF=0.177;EUR_AF=0.0895;SAS_AF=0.1268;AA=G|||;VT=SNP
7	131246384	rs6945111	G	A	100	PASS	AC=279;AF=0.0557109;AN=5008;NS=2504;DP=19154;EAS_AF=0.0784;AMR_AF=0.147;AFR_AF=0.0045;EUR_AF=0.0586;SAS_AF=0.0337;AA=G|||;VT=SNP
7	131246646	rs75807453	G	A	100	PASS	AC=99;AF=0.0197684;AN=5008;NS=2504;DP=20899;EAS_AF=0;AMR_AF=0.049;AFR_AF=0.0053;EUR_AF=0.0547;SAS_AF=0.0031;AA=G|||;VT=SNP
7	131246922	rs7782990	A	C	100	PASS	AC=1327;AF=0.264976;AN=5008;NS=2504;DP=17979;EAS_AF=0.3075;AMR_AF=0.268;AFR_AF=0.3064;EUR_AF=0.2018;SAS_AF=0.228;AA=A|||;VT=SNP
7	131247420	rs876340	T	C	100	PASS	AC=400;AF=0.0798722;AN=5008;NS=2504;DP=18395;EAS_AF=0.002;AMR_AF=0.0677;AFR_AF=0.1195;EUR_AF=0.1004;SAS_AF=0.0941;AA=T|||;VT=SNP
7	131247645	rs62468119	C	A	100	PASS	AC=1227;AF=0.245008;AN=5008;NS=2504;DP=19093;EAS_AF=0.3323;AMR_AF=0.1527;AFR_AF=0.1225;EUR_AF=0.1928;SAS_AF=0.4397;AA=C|||;VT=SNP
7	131247969	rs62468120	G	A	100	PASS	AC=73;AF=0.0145767;AN=5008;NS=2504;DP=18420;EAS_AF=0;AMR_AF=0.0288;AFR_AF=0.0015;EUR_AF=0.0447;SAS_AF=0.0061;AA=G|||;VT=SNP
7	131248078	rs888602	G	A	100	PASS	AC=242;AF=0.0483227;AN=5008;NS=2504;DP=19657;EAS_AF=0.002;AMR_AF=0.062;AFR_AF=0.0053;EUR_AF=0.0964;SAS_AF=0.0951;AA=G|||;VT=SNP
7	131248129	rs117859546	T	C	100	PASS	AC=67;AF=0.0133786;AN=5008;NS=2504;DP=19850;EAS_AF=0;AMR_AF=0.013;AFR_AF=0.0159;EUR_AF=0.0089;SAS_AF=0.0286;AA=T|||;VT=SNP
7	131249236	rs111468575	C	T	100	PASS	AC=347;AF=0.0692891;AN=5008;NS=2504;DP=11509;EAS_AF=0.002;AMR_AF=0.0634;AFR_AF=0.084;EUR_AF=0.0974;SAS_AF=0.0941;AA=C|||;VT=SNP
7	131249559	rs144795820	C	T	100	PASS	AC=45;AF=0.00898562;AN=5008;NS=2504;DP=13312;EAS_AF=0;AMR_AF=0.0115;AFR_AF=0.0008;EUR_AF=0.0089;SAS_AF=0.0276;AA=C|||;VT=SNP
7	131249769	rs183876308	G	A	100	PASS	AC=18;AF=0.00359425;AN=5008;NS=2504;DP=17275;EAS_AF=0;AMR_AF=0;AFR_AF=0.0008;EUR_AF=0.0169;SAS_AF=0;AA=G|||;VT=SNP
7	131249823	rs117334219	G	A	100	PASS	AC=46;AF=0.0091853;AN=5008;NS=2504;DP=20233;EAS_AF=0;AMR_AF=0.0115;AFR_AF=0.0008;EUR_AF=0.0089;SAS_AF=0.0286;AA=G|||;VT=SNP
7	131249954	rs188161099	G	A	100	PASS	AC=46;AF=0.0091853;AN=5008;NS=2504;DP=17205;EAS_AF=0;AMR_AF=0.0115;AFR_AF=0.0008;EUR_AF=0.0089;SAS_AF=0.0286;AA=G|||;VT=SNP
7	131250276	rs12535923	G	A	100	PASS	AC=1565;AF=0.3125;AN=5008;NS=2504;DP=17343;EAS_AF=0.374;AMR_AF=0.5173;AFR_AF=0.0575;EUR_AF=0.5388;SAS_AF=0.2157;AA=G|||;VT=SNP
7	131250996	rs78682050	G	A	100	PASS	AC=279;AF=0.0557109;AN=5008;NS=2504;DP=15463;EAS_AF=0.0288;AMR_AF=0.147;AFR_AF=0.0038;EUR_AF=0.0805;SAS_AF=0.0634;AA=G|||;VT=SNP
7	131251176	rs75999188	T	C	100	PASS	AC=279;AF=0.0557109;AN=5008;NS=2504;DP=20508;EAS_AF=0.0288;AMR_AF=0.1499;AFR_AF=0.0023;EUR_AF=0.0805;SAS_AF=0.0634;AA=T|||;VT=SNP
7	131252452	rs56759001	C	A	100	PASS	AC=480;AF=0.0958466;AN=5008;NS=2504;DP=22214;EAS_AF=0.002;AMR_AF=0.0836;AFR_AF=0.1687;EUR_AF=0.0974;SAS_AF=0.1012;AA=C|||;VT=SNP
7	131252702	rs62468130	G	A	100	PASS	AC=626;AF=0.125;AN=5008;NS=2504;DP=18508;EAS_AF=0.1776;AMR_AF=0.0519;AFR_AF=0.0734;EUR_AF=0.0378;SAS_AF=0.2822;AA=G|||;VT=SNP
7	131253083	rs1643271	A	G	100	PASS	AC=2586;AF=0.516374;AN=5008;NS=2504;DP=14661;EAS_AF=0.5823;AMR_AF=0.5764;AFR_AF=0.413;EUR_AF=0.5547;SAS_AF=0.5061;AA=a|||;VT=SNP
7	131253456	rs4728221	A	G	100	PASS	AC=1941;AF=0.38758;AN=5008;NS=2504;DP=18871;EAS_AF=0.4048;AMR_AF=0.5245;AFR_AF=0.3253;EUR_AF=0.5169;SAS_AF=0.2239;AA=A|||;VT=SNP
7	131253744	rs10248455	C	T	100	PASS	AC=1590;AF=0.317492;AN=5008;NS=2504;DP=19242;EAS_AF=0.381;AMR_AF=0.5101;AFR_AF=0.0976;EUR_AF=0.503;SAS_AF=0.2219;AA=T|||;VT=SNP
7	131254074	rs113275873	G	A	100	PASS	AC=27;AF=0.00539137;AN=5008;NS=2504;DP=17302;EAS_AF=0;AMR_AF=0.0115;AFR_AF=0.0015;EUR_AF=0.0159;SAS_AF=0.001;AA=G|||;VT=SNP
7	131254089	rs74860284	G	A	100	PASS	AC=532;AF=0.10623;AN=5008;NS=2504;DP=17555;EAS_AF=0.1796;AMR_AF=0.0389;AFR_AF=0.0333;EUR_AF=0.0328;SAS_AF=0.2526;AA=G|||;VT=SNP
7	131254402	rs1630673	T	C	100	PASS	AC=2579;AF=0.514976;AN=5008;NS=2504;DP=20814;EAS_AF=0.5833;AMR_AF=0.5778;AFR_AF=0.4092;EUR_AF=0.5567;SAS_AF=0.5;AA=C|||;VT=SNP
7	131254442	rs147462977	G	A	100	PASS	AC=65;AF=0.0129792;AN=5008;NS=2504;DP=20352;EAS_AF=0;AMR_AF=0.0072;AFR_AF=0.0189;EUR_AF=0.006;SAS_AF=0.0297;AA=G|||;VT=SNP
7	131254512	rs1631528	A	G	100	PASS	AC=2578;AF=0.514776;AN=5008;NS=2504;DP=22563;EAS_AF=0.5833;AMR_AF=0.5749;AFR_AF=0.4047;EUR_AF=0.5567;SAS_AF=0.5072;AA=G|||;VT=SNP
7	131255107	rs181903589	C	T	100	PASS	AC=41;AF=0.0081869;AN=5008;NS=2504;DP=20998;EAS_AF=0;AMR_AF=0.0072;AFR_AF=0.0008;EUR_AF=0.006;SAS_AF=0.0297;AA=C|||;VT=SNP
7	131255490	rs6467378	C	G	100	PASS	AC=543;AF=0.108427;AN=5008;NS=2504;DP=19799;EAS_AF=0.1607;AMR_AF=0.0389;AFR_AF=0.0537;EUR_AF=0.0328;SAS_AF=0.2556;AA=C|||;VT=SNP
7	131255748	rs1643272	A	G	100	PASS	AC=912;AF=0.182109;AN=5008;NS=2504;DP=17382;EAS_AF=0.1617;AMR_AF=0.0634;AFR_AF=0.292;EUR_AF=0.0398;SAS_AF=0.2853;AA=G|||;VT=SNP
7	131255839	rs1643273	G	A	100	PASS	AC=365;AF=0.0728834;AN=5008;NS=2504;DP=18456;EAS_AF=0;AMR_AF=0.0245;AFR_AF=0.236;EUR_AF=0.007;SAS_AF=0.0297;AA=A|||;VT=SNP
7	131255869	rs41386244	C	T	100	PASS	AC=596;AF=0.11901;AN=5008;NS=2504;DP=19082;EAS_AF=0.119;AMR_AF=0.1052;AFR_AF=0.0113;EUR_AF=0.2048;SAS_AF=0.1861;AA=C|||;VT=SNP
7	131255952	rs73157550	C	T	100	PASS	AC=22;AF=0.00439297;AN=5008;NS=2504;DP=21310;EAS_AF=0;AMR_AF=0.0058;AFR_AF=0.0023;EUR_AF=0.0119;SAS_AF=0.0031;AA=C|||;VT=SNP
7	131256129	rs141211173	C	T	100	PASS	AC=602;AF=0.120208;AN=5008;NS=2504;DP=17225;EAS_AF=0.119;AMR_AF=0.1052;AFR_AF=0.0166;EUR_AF=0.2048;SAS_AF=0.1851;AA=C|||;VT=SNP
7	131256230	rs62468131	G	A	100	PASS	AC=545;AF=0.108826;AN=5008;NS=2504;DP=15621;EAS_AF=0.1607;AMR_AF=0.0403;AFR_AF=0.0545;EUR_AF=0.0328;SAS_AF=0.2556;AA=A|||;VT=SNP
7	131256482	rs139215955	T	C	100	PASS	AC=41;AF=0.0081869;AN=5008;NS=2504;DP=16541;EAS_AF=0;AMR_AF=0.0072;AFR_AF=0.0008;EUR_AF=0.006;SAS_AF=0.0297;AA=T|||;VT=SNP
7	131256648	rs116257391	C	T	100	PASS	AC=547;AF=0.109225;AN=5008;NS=2504;DP=16391;EAS_AF=0.1607;AMR_AF=0.0403;AFR_AF=0.0545;EUR_AF=0.0338;SAS_AF=0.2566;AA=C|||;VT=SNP
7	131256745	rs58495828	C	T	100	PASS	AC=297;AF=0.0593051;AN=5008;NS=2504;DP=17705;EAS_AF=0.0278;AMR_AF=0.1527;AFR_AF=0.0151;EUR_AF=0.0795;SAS_AF=0.0644;AA=C|||;VT=SNP
7	131256868	rs10276781	T	G	100	PASS	AC=3373;AF=0.673522;AN=5008;NS=2504;DP=20750;EAS_AF=0.5962;AMR_AF=0.4942;AFR_AF=0.8767;EUR_AF=0.505;SAS_AF=0.7791;AA=G|||;VT=SNP
7	131256928	rs28416168	T	C	100	PASS	AC=544;AF=0.108626;AN=5008;NS=2504;DP=20419;EAS_AF=0.1607;AMR_AF=0.0403;AFR_AF=0.0545;EUR_AF=0.0328;SAS_AF=0.2546;AA=T|||;VT=SNP
7	131257288	rs17165717	G	A	100	PASS	AC=545;AF=0.108826;AN=5008;NS=2504;DP=19624;EAS_AF=0.1607;AMR_AF=0.0403;AFR_AF=0.0545;EUR_AF=0.0328;SAS_AF=0.2556;AA=G|||;VT=SNP
7	131257881	rs1643274	G	A	100	PASS	AC=794;AF=0.158546;AN=5008;NS=2504;DP=10629;EAS_AF=0.1607;AMR_AF=0.0519;AFR_AF=0.236;EUR_AF=0.0338;SAS_AF=0.2556;AA=G|||;VT=SNP
7	131258203	rs1643275	A	G	100	PASS	AC=921;AF=0.183906;AN=5008;NS=2504;DP=17948;EAS_AF=0.1607;AMR_AF=0.0648;AFR_AF=0.2988;EUR_AF=0.0398;SAS_AF=0.2853;AA=G|||;VT=SNP
7	131258261	rs78483192	G	A	100	PASS	AC=740;AF=0.147764;AN=5008;NS=2504;DP=16700;EAS_AF=0.255;AMR_AF=0.0562;AFR_AF=0.177;EUR_AF=0.0746;SAS_AF=0.138;AA=G|||;VT=SNP
7	131258611	rs1643276	T	C	100	PASS	AC=815;AF=0.16274;AN=5008;NS=2504;DP=18365;EAS_AF=0.1607;AMR_AF=0.0519;AFR_AF=0.2519;EUR_AF=0.0338;SAS_AF=0.2556;AA=C|||;VT=SNP
7	131258642	rs76142911	G	C	100	PASS	AC=27;AF=0.00539137;AN=5008;NS=2504;DP=17052;EAS_AF=0;AMR_AF=0.0115;AFR_AF=0.0015;EUR_AF=0.0159;SAS_AF=0.001;AA=G|||;VT=SNP
7	131258971	rs1733870	G	A	100	PASS	AC=914;AF=0.182508;AN=5008;NS=2504;DP=18227;EAS_AF=0.1607;AMR_AF=0.0648;AFR_AF=0.2935;EUR_AF=0.0398;SAS_AF=0.2853;AA=A|||;VT=SNP
7	131259314	rs77779226	G	A	100	PASS	AC=43;AF=0.00858626;AN=5008;NS=2504;DP=18677;EAS_AF=0;AMR_AF=0.0159;AFR_AF=0.0008;EUR_AF=0.0258;SAS_AF=0.0051;AA=G|||;VT=SNP
7	131259804	rs146944534	G	A	100	PASS	AC=607;AF=0.121206;AN=5008;NS=2504;DP=18491;EAS_AF=0.119;AMR_AF=0.1066;AFR_AF=0.0174;EUR_AF=0.2058;SAS_AF=0.1871;AA=G|||;VT=SNP
7	131259867	rs1643281	T	A	100	PASS	AC=813;AF=0.16234;AN=5008;NS=2504;DP=16200;EAS_AF=0.1607;AMR_AF=0.0519;AFR_AF=0.2496;EUR_AF=0.0338;SAS_AF=0.2566;AA=t|||;VT=SNP
7	131260800	rs10277958	G	C	100	PASS	AC=548;AF=0.109425;AN=5008;NS=2504;DP=18824;EAS_AF=0.1617;AMR_AF=0.0403;AFR_AF=0.0545;EUR_AF=0.0328;SAS_AF=0.2577;AA=G|||;VT=SNP
7	131261562	rs1613129	A	G	100	PASS	AC=927;AF=0.185104;AN=5008;NS=2504;DP=17834;EAS_AF=0.1607;AMR_AF=0.0648;AFR_AF=0.3018;EUR_AF=0.0398;SAS_AF=0.2873;AA=G|||;VT=SNP
7	131261628	rs2895241	G	A	100	PASS	AC=1641;AF=0.327676;AN=5008;NS=2504;DP=18652;EAS_AF=0.4246;AMR_AF=0.5043;AFR_AF=0.1127;EUR_AF=0.495;SAS_AF=0.2209;AA=g|||;VT=SNP
7	131262019	rs12668230	G	A	100	PASS	AC=518;AF=0.103435;AN=5008;NS=2504;DP=17736;EAS_AF=0.1607;AMR_AF=0.0389;AFR_AF=0.0333;EUR_AF=0.0328;SAS_AF=0.2577;AA=G|||;VT=SNP
7	131262172	rs12668271	G	A	100	PASS	AC=518;AF=0.103435;AN=5008;NS=2504;DP=19812;EAS_AF=0.1607;AMR_AF=0.0389;AFR_AF=0.0333;EUR_AF=0.0328;SAS_AF=0.2577;AA=A|||;VT=SNP
7	131262682	rs144020057	T	C	100	PASS	AC=41;AF=0.0081869;AN=5008;NS=2504;DP=20106;EAS_AF=0;AMR_AF=0.0072;AFR_AF=0.0008;EUR_AF=0.006;SAS_AF=0.0297;AA=T|||;VT=SNP
7	131262819	rs13308875	G	C	100	PASS	AC=2286;AF=0.45647;AN=5008;NS=2504;DP=20134;EAS_AF=0.5863;AMR_AF=0.5533;AFR_AF=0.208;EUR_AF=0.5358;SAS_AF=0.5082;AA=C|||;VT=SNP
7	131263001	rs16885558	A	T	100	PASS	AC=514;AF=0.102636;AN=5008;NS=2504;DP=16429;EAS_AF=0.1607;AMR_AF=0.0389;AFR_AF=0.0303;EUR_AF=0.0328;SAS_AF=0.2577;AA=A|||;VT=SNP
7	131263014	rs148694225	G	T	100	PASS	AC=41;AF=0.0081869;AN=5008;NS=2504;DP=16518;EAS_AF=0;AMR_AF=0.0072;AFR_AF=0.0008;EUR_AF=0.006;SAS_AF=0.0297;AA=G|||;VT=SNP
7	131263081	rs13308940	C	A	100	PASS	AC=2321;AF=0.463458;AN=5008;NS=2504;DP=19649;EAS_AF=0.5863;AMR_AF=0.5576;AFR_AF=0.233;EUR_AF=0.5348;SAS_AF=0.5082;AA=A|||;VT=SNP
7	131263354	rs13438015	C	T	100	PASS	AC=519;AF=0.103634;AN=5008;NS=2504;DP=16225;EAS_AF=0.1607;AMR_AF=0.0389;AFR_AF=0.0333;EUR_AF=0.0328;SAS_AF=0.2587;AA=C|||;VT=SNP
7	131263405	rs56072282	G	A	100	PASS	AC=1645;AF=0.328474;AN=5008;NS=2504;DP=18609;EAS_AF=0.4266;AMR_AF=0.5043;AFR_AF=0.1127;EUR_AF=0.497;SAS_AF=0.2209;AA=G|||;VT=SNP
7	131263822	rs181152827	A	T	100	PASS	AC=41;AF=0.0081869;AN=5008;NS=2504;DP=20598;EAS_AF=0;AMR_AF=0.0072;AFR_AF=0.0008;EUR_AF=0.006;SAS_AF=0.0297;AA=A|||;VT=SNP
7	131263844	rs145016522	T	C	100	PASS	AC=22;AF=0.00439297;AN=5008;NS=2504;DP=19909;EAS_AF=0.001;AMR_AF=0.0029;AFR_AF=0;EUR_AF=0.0159;SAS_AF=0.0031;AA=T|||;VT=SNP
7	131263952	rs112735207	A	G	100	PASS	AC=810;AF=0.161741;AN=5008;NS=2504;DP=13917;EAS_AF=0.256;AMR_AF=0.062;AFR_AF=0.2269;EUR_AF=0.0755;SAS_AF=0.136;AA=A|||;VT=SNP
7	131263959	rs62468132	C	T	100	PASS	AC=514;AF=0.102636;AN=5008;NS=2504;DP=14156;EAS_AF=0.1607;AMR_AF=0.0389;AFR_AF=0.0303;EUR_AF=0.0328;SAS_AF=0.2577;AA=C|||;VT=SNP
7	131264078	rs13310545	G	A	100	PASS	AC=1655;AF=0.330471;AN=5008;NS=2504;DP=13852;EAS_AF=0.4256;AMR_AF=0.5043;AFR_AF=0.1203;EUR_AF=0.497;SAS_AF=0.2219;AA=G|||;VT=SNP
7	131264146	rs62468133	T	A	100	PASS	AC=518;AF=0.103435;AN=5008;NS=2504;DP=14969;EAS_AF=0.1607;AMR_AF=0.0389;AFR_AF=0.0333;EUR_AF=0.0328;SAS_AF=0.2577;AA=T|||;VT=SNP
7	131264692	rs7778436	T	C	100	PASS	AC=2282;AF=0.455671;AN=5008;NS=2504;DP=15676;EAS_AF=0.5863;AMR_AF=0.5562;AFR_AF=0.202;EUR_AF=0.5368;SAS_AF=0.5092;AA=C|||;VT=SNP
7	131265065	rs140557204	A	G	100	PASS	AC=13;AF=0.00259585;AN=5008;NS=2504;DP=18586;EAS_AF=0;AMR_AF=0.0014;AFR_AF=0.0015;EUR_AF=0.0089;SAS_AF=0.001;AA=A|||;VT=SNP
7	131265481	rs6963616	A	G	100	PASS	AC=2267;AF=0.452676;AN=5008;NS=2504;DP=20568;EAS_AF=0.5863;AMR_AF=0.5519;AFR_AF=0.1936;EUR_AF=0.5358;SAS_AF=0.5092;AA=G|||;VT=SNP
7	131265863	rs76000129	C	T	100	PASS	AC=480;AF=0.0958466;AN=5008;NS=2504;DP=20076;EAS_AF=0.1587;AMR_AF=0.036;AFR_AF=0.0076;EUR_AF=0.0328;SAS_AF=0.2577;AA=C|||;VT=SNP
7	131266059	rs11760907	A	G	100	PASS	AC=2265;AF=0.452276;AN=5008;NS=2504;DP=17797;EAS_AF=0.5843;AMR_AF=0.5519;AFR_AF=0.1936;EUR_AF=0.5358;SAS_AF=0.5092;AA=G|||;VT=SNP
7	131266136	rs6968263	A	G	100	PASS	AC=517;AF=0.103235;AN=5008;NS=2504;DP=18770;EAS_AF=0.1587;AMR_AF=0.0389;AFR_AF=0.034;EUR_AF=0.0328;SAS_AF=0.2577;AA=A|||;VT=SNP
7	131266224	rs17823976	G	A	100	PASS	AC=285;AF=0.0569089;AN=5008;NS=2504;DP=16831;EAS_AF=0.0278;AMR_AF=0.1527;AFR_AF=0.0045;EUR_AF=0.0795;SAS_AF=0.0665;AA=G|||;VT=SNP
7	131266373	rs117983876	T	G	100	PASS	AC=23;AF=0.00459265;AN=5008;NS=2504;DP=15533;EAS_AF=0;AMR_AF=0.0072;AFR_AF=0.0015;EUR_AF=0.0099;SAS_AF=0.0061;AA=T|||;VT=SNP
7	131267426	rs114610365	C	T	100	PASS	AC=297;AF=0.0593051;AN=5008;NS=2504;DP=16484;EAS_AF=0.0278;AMR_AF=0.1527;AFR_AF=0.0136;EUR_AF=0.0795;SAS_AF=0.0665;AA=C|||;VT=SNP
7	131267953	rs6979252	G	A	100	PASS	AC=517;AF=0.103235;AN=5008;NS=2504;DP=12624;EAS_AF=0.1587;AMR_AF=0.0389;AFR_AF=0.0333;EUR_AF=0.0328;SAS_AF=0.2587;AA=G|||;VT=SNP
7	131267979	rs6961247	T	C	100	PASS	AC=2256;AF=0.450479;AN=5008;NS=2504;DP=13249;EAS_AF=0.5853;AMR_AF=0.5533;AFR_AF=0.1846;EUR_AF=0.5348;SAS_AF=0.5112;AA=t|||;VT=SNP
7	131268055	rs6978999	A	G	100	PASS	AC=2210;AF=0.441294;AN=5008;NS=2504;DP=13781;EAS_AF=0.5863;AMR_AF=0.5504;AFR_AF=0.1505;EUR_AF=0.5348;SAS_AF=0.5112;AA=A|||;VT=SNP
7	131268207	rs6961544	T	C	100	PASS	AC=2285;AF=0.45627;AN=5008;NS=2504;DP=16320;EAS_AF=0.5843;AMR_AF=0.5519;AFR_AF=0.2088;EUR_AF=0.5348;SAS_AF=0.5102;AA=t|||;VT=SNP
7	131268765	rs12530720	T	A	100	PASS	AC=2244;AF=0.448083;AN=5008;NS=2504;DP=16094;EAS_AF=0.5903;AMR_AF=0.5476;AFR_AF=0.1997;EUR_AF=0.5308;SAS_AF=0.4816;AA=A|||;VT=SNP
7	131268792	rs117601468	A	G	100	PASS	AC=27;AF=0.00539137;AN=5008;NS=2504;DP=16471;EAS_AF=0;AMR_AF=0.0101;AFR_AF=0;EUR_AF=0.0129;SAS_AF=0.0072;AA=A|||;VT=SNP
7	131268848	rs73157553	G	A	100	PASS	AC=42;AF=0.00838658;AN=5008;NS=2504;DP=19391;EAS_AF=0;AMR_AF=0.0101;AFR_AF=0.0008;EUR_AF=0.0328;SAS_AF=0.001;AA=G|||;VT=SNP
7	131268889	rs147399190	A	G	100	PASS	AC=39;AF=0.00778754;AN=5008;NS=2504;DP=18483;EAS_AF=0;AMR_AF=0.0058;AFR_AF=0.0008;EUR_AF=0.005;SAS_AF=0.0297;AA=A|||;VT=SNP
7	131269046	rs115136484	T	C	100	PASS	AC=285;AF=0.0569089;AN=5008;NS=2504;DP=18858;EAS_AF=0.0179;AMR_AF=0.1527;AFR_AF=0.0136;EUR_AF=0.0795;SAS_AF=0.0644;AA=T|||;VT=SNP
7	131269156	rs12666101	T	G	100	PASS	AC=538;AF=0.107428;AN=5008;NS=2504;DP=16742;EAS_AF=0.1657;AMR_AF=0.0403;AFR_AF=0.0416;EUR_AF=0.0338;SAS_AF=0.2597;AA=T|||;VT=SNP
7	131269208	rs12533289	A	T	100	PASS	AC=1848;AF=0.36901;AN=5008;NS=2504;DP=18120;EAS_AF=0.4355;AMR_AF=0.366;AFR_AF=0.329;EUR_AF=0.498;SAS_AF=0.2239;AA=A|||;VT=SNP
7	131269239	rs62468135	C	A	100	PASS	AC=2409;AF=0.48103;AN=5008;NS=2504;DP=19154;EAS_AF=0.6022;AMR_AF=0.4135;AFR_AF=0.382;EUR_AF=0.5318;SAS_AF=0.4857;AA=A|||;VT=SNP
7	131269263	rs117091806	T	C	100	PASS	AC=38;AF=0.00758786;AN=5008;NS=2504;DP=19456;EAS_AF=0.001;AMR_AF=0.0058;AFR_AF=0.0015;EUR_AF=0.0179;SAS_AF=0.0133;AA=T|||;VT=SNP
7	131269462	rs13235709	G	A	100	PASS	AC=1597;AF=0.31889;AN=5008;NS=2504;DP=17189;EAS_AF=0.4355;AMR_AF=0.3559;AFR_AF=0.1445;EUR_AF=0.496;SAS_AF=0.226;AA=G|||;VT=SNP
7	131269602	rs56132231	G	C	100	PASS	AC=1512;AF=0.301917;AN=5008;NS=2504;DP=18216;EAS_AF=0.4365;AMR_AF=0.3444;AFR_AF=0.09;EUR_AF=0.492;SAS_AF=0.2239;AA=G|||;VT=SNP
7	131269722	rs56393663	T	C	100	PASS	AC=2180;AF=0.435304;AN=5008;NS=2504;DP=16272;EAS_AF=0.6032;AMR_AF=0.3991;AFR_AF=0.2095;EUR_AF=0.5338;SAS_AF=0.4918;AA=C|||;VT=SNP
7	131269903	rs114473815	C	A	100	PASS	AC=528;AF=0.105431;AN=5008;NS=2504;DP=19069;EAS_AF=0.1528;AMR_AF=0.0418;AFR_AF=0.0431;EUR_AF=0.0348;SAS_AF=0.2587;AA=C|||;VT=SNP
7	131270037	rs10272823	C	T	100	PASS	AC=900;AF=0.179712;AN=5008;NS=2504;DP=17273;EAS_AF=0.2589;AMR_AF=0.2089;AFR_AF=0.1906;EUR_AF=0.0865;SAS_AF=0.1585;AA=C|||;VT=SNP
7	131270119	rs1643284	A	G	100	PASS	AC=2236;AF=0.446486;AN=5008;NS=2504;DP=17161;EAS_AF=0.5585;AMR_AF=0.317;AFR_AF=0.4894;EUR_AF=0.3161;SAS_AF=0.499;AA=G|||;VT=SNP
7	131270221	rs2909682	G	A	100	PASS	AC=4060;AF=0.810703;AN=5008;NS=2504;DP=15025;EAS_AF=0.8423;AMR_AF=0.8271;AFR_AF=0.9236;EUR_AF=0.6491;SAS_AF=0.7802;AA=A|||;VT=SNP
7	131270374	rs80045065	A	G	100	PASS	AC=230;AF=0.0459265;AN=5008;NS=2504;DP=17038;EAS_AF=0.0288;AMR_AF=0.0259;AFR_AF=0.0386;EUR_AF=0.0338;SAS_AF=0.1002;AA=A|||;VT=SNP
7	131270493	rs1643285	A	G	100	PASS	AC=959;AF=0.191494;AN=5008;NS=2504;DP=19266;EAS_AF=0.1647;AMR_AF=0.1599;AFR_AF=0.0575;EUR_AF=0.332;SAS_AF=0.2781;AA=A|||;VT=SNP
7	131270614	rs61443960	C	T	100	PASS	AC=1826;AF=0.364617;AN=5008;NS=2504;DP=18432;EAS_AF=0.2103;AMR_AF=0.219;AFR_AF=0.593;EUR_AF=0.3419;SAS_AF=0.3415;AA=T|||;VT=SNP
7	131270734	rs2909683	C	T	100	PASS	AC=4241;AF=0.846845;AN=5008;NS=2504;DP=21859;EAS_AF=0.7292;AMR_AF=0.8127;AFR_AF=0.9856;EUR_AF=0.7863;SAS_AF=0.8671;AA=T|||;VT=SNP
7	131270784	rs1643286	T	A	100	PASS	AC=2194;AF=0.438099;AN=5008;NS=2504;DP=23673;EAS_AF=0.2381;AMR_AF=0.3055;AFR_AF=0.6059;EUR_AF=0.4871;SAS_AF=0.4611;AA=A|||;VT=SNP
7	131271113	rs1643287	T	C	100	PASS	AC=1999;AF=0.399161;AN=5008;NS=2504;DP=17883;EAS_AF=0.2361;AMR_AF=0.2896;AFR_AF=0.469;EUR_AF=0.4821;SAS_AF=0.4652;AA=C|||;VT=SNP
7	131271820	rs9690213	A	G	100	PASS	AC=4164;AF=0.83147;AN=5008;NS=2504;DP=21753;EAS_AF=0.7321;AMR_AF=0.8228;AFR_AF=0.8986;EUR_AF=0.831;SAS_AF=0.8497;AA=G|||;VT=SNP
7	131272069	rs181891229	G	A	100	PASS	AC=937;AF=0.187101;AN=5008;NS=2504;DP=21329;EAS_AF=0.129;AMR_AF=0.1556;AFR_AF=0.1104;EUR_AF=0.3002;SAS_AF=0.2566;AA=g|||;VT=SNP
7	131272192	rs13226553	G	A	100	PASS	AC=924;AF=0.184505;AN=5008;NS=2504;DP=19247;EAS_AF=0.129;AMR_AF=0.1556;AFR_AF=0.1014;EUR_AF=0.3002;SAS_AF=0.2556;AA=G|||;VT=SNP
7	131273163	rs2909684	C	T	100	PASS	AC=4158;AF=0.830272;AN=5008;NS=2504;DP=19150;EAS_AF=0.7282;AMR_AF=0.8228;AFR_AF=0.8979;EUR_AF=0.83;SAS_AF=0.8497;AA=T|||;VT=SNP
7	131273514	rs117456854	A	G	100	PASS	AC=20;AF=0.00399361;AN=5008;NS=2504;DP=21060;EAS_AF=0;AMR_AF=0.0058;AFR_AF=0.0008;EUR_AF=0.0149;SAS_AF=0;AA=A|||;VT=SNP
7	131273527	rs13230777	G	T	100	PASS	AC=834;AF=0.166534;AN=5008;NS=2504;DP=21233;EAS_AF=0.2579;AMR_AF=0.1772;AFR_AF=0.1014;EUR_AF=0.17;SAS_AF=0.1493;AA=G|||;VT=SNP
7	131273746	rs62468927	T	G	100	PASS	AC=799;AF=0.159545;AN=5008;NS=2504;DP=19339;EAS_AF=0.13;AMR_AF=0.1484;AFR_AF=0.0091;EUR_AF=0.3002;SAS_AF=0.2566;AA=T|||;VT=SNP
7	131274045	rs2909685	G	A	100	PASS	AC=4507;AF=0.89996;AN=5008;NS=2504;DP=19676;EAS_AF=0.8006;AMR_AF=0.8458;AFR_AF=0.9977;EUR_AF=0.9821;SAS_AF=0.8241;AA=A|||;VT=SNP
7	131274053	rs61678439	G	A	100	PASS	AC=927;AF=0.185104;AN=5008;NS=2504;DP=19486;EAS_AF=0.13;AMR_AF=0.1556;AFR_AF=0.1014;EUR_AF=0.3002;SAS_AF=0.2577;AA=G|||;VT=SNP
7	131274082	rs11974144	A	G	100	PASS	AC=2506;AF=0.500399;AN=5008;NS=2504;DP=19205;EAS_AF=0.4127;AMR_AF=0.5;AFR_AF=0.621;EUR_AF=0.5099;SAS_AF=0.4182;AA=A|||;VT=SNP
7	131274222	rs11980981	G	A	100	PASS	AC=3604;AF=0.719649;AN=5008;NS=2504;DP=20673;EAS_AF=0.5427;AMR_AF=0.6657;AFR_AF=0.8464;EUR_AF=0.8111;SAS_AF=0.6748;AA=A|||;VT=SNP
7	131274367	rs55914554	A	G	100	PASS	AC=928;AF=0.185304;AN=5008;NS=2504;DP=19295;EAS_AF=0.13;AMR_AF=0.1571;AFR_AF=0.1014;EUR_AF=0.3012;SAS_AF=0.2566;AA=A|||;VT=SNP
7	131274394	rs6965589	T	G	100	PASS	AC=3459;AF=0.690695;AN=5008;NS=2504;DP=18618;EAS_AF=0.5427;AMR_AF=0.6556;AFR_AF=0.7443;EUR_AF=0.8091;SAS_AF=0.6738;AA=G|||;VT=SNP
7	131274513	rs6965763	T	C	100	PASS	AC=3460;AF=0.690895;AN=5008;NS=2504;DP=17550;EAS_AF=0.5437;AMR_AF=0.6556;AFR_AF=0.7436;EUR_AF=0.8101;SAS_AF=0.6738;AA=C|||;VT=SNP
7	131274694	rs6949480	A	G	100	PASS	AC=3467;AF=0.692292;AN=5008;NS=2504;DP=16558;EAS_AF=0.5476;AMR_AF=0.6556;AFR_AF=0.7436;EUR_AF=0.8111;SAS_AF=0.6759;AA=G|||;VT=SNP
7	131274702	rs56240505	G	A	100	PASS	AC=928;AF=0.185304;AN=5008;NS=2504;DP=16206;EAS_AF=0.1339;AMR_AF=0.1527;AFR_AF=0.1021;EUR_AF=0.2992;SAS_AF=0.2566;AA=G|||;VT=SNP
7	131274747	rs6969803	T	C	100	PASS	AC=3471;AF=0.693091;AN=5008;NS=2504;DP=17191;EAS_AF=0.5516;AMR_AF=0.6556;AFR_AF=0.7436;EUR_AF=0.8111;SAS_AF=0.6759;AA=C|||;VT=SNP
7	131275236	rs13238021	C	T	100	PASS	AC=3472;AF=0.693291;AN=5008;NS=2504;DP=17647;EAS_AF=0.5486;AMR_AF=0.6556;AFR_AF=0.7466;EUR_AF=0.8111;SAS_AF=0.6759;AA=T|||;VT=SNP
7	131275333	rs34748741	A	C	100	PASS	AC=832;AF=0.166134;AN=5008;NS=2504;DP=13998;EAS_AF=0.2589;AMR_AF=0.1787;AFR_AF=0.1014;EUR_AF=0.168;SAS_AF=0.1472;AA=A|||;VT=SNP
7	131275547	rs112832337	T	C	100	PASS	AC=24;AF=0.00479233;AN=5008;NS=2504;DP=13088;EAS_AF=0;AMR_AF=0.0072;AFR_AF=0.0008;EUR_AF=0.0159;SAS_AF=0.002;AA=T|||;VT=SNP
7	131275743	rs10245857	A	G	100	PASS	AC=3608;AF=0.720447;AN=5008;NS=2504;DP=14912;EAS_AF=0.5486;AMR_AF=0.6657;AFR_AF=0.8442;EUR_AF=0.8111;SAS_AF=0.6759;AA=G|||;VT=SNP
7	131275887	rs10232233	T	C	100	PASS	AC=3472;AF=0.693291;AN=5008;NS=2504;DP=17327;EAS_AF=0.5486;AMR_AF=0.6556;AFR_AF=0.7466;EUR_AF=0.8111;SAS_AF=0.6759;AA=t|||;VT=SNP
7	131275889	rs139829212	T	C	100	PASS	AC=483;AF=0.0964457;AN=5008;NS=2504;DP=17266;EAS_AF=0.1806;AMR_AF=0.1542;AFR_AF=0.0023;EUR_AF=0.0179;SAS_AF=0.1769;AA=T|||;VT=SNP
7	131275939	rs10232250	T	A	100	PASS	AC=2543;AF=0.507788;AN=5008;NS=2504;DP=18723;EAS_AF=0.4147;AMR_AF=0.5;AFR_AF=0.6452;EUR_AF=0.5119;SAS_AF=0.4192;AA=A|||;VT=SNP
7	131275969	rs12673458	C	T	100	PASS	AC=805;AF=0.160743;AN=5008;NS=2504;DP=18791;EAS_AF=0.1339;AMR_AF=0.1484;AFR_AF=0.0121;EUR_AF=0.3002;SAS_AF=0.2546;AA=C|||;VT=SNP
7	131276102	rs77804047	A	T	100	PASS	AC=483;AF=0.0964457;AN=5008;NS=2504;DP=23011;EAS_AF=0.1806;AMR_AF=0.1542;AFR_AF=0.0023;EUR_AF=0.0179;SAS_AF=0.1769;AA=A|||;VT=SNP
7	131276486	rs78205731	G	A	100	PASS	AC=484;AF=0.0966454;AN=5008;NS=2504;DP=22016;EAS_AF=0.1806;AMR_AF=0.1542;AFR_AF=0.0023;EUR_AF=0.0179;SAS_AF=0.1779;AA=G|||;VT=SNP
7	131276551	rs117907784	T	G	100	PASS	AC=64;AF=0.0127796;AN=5008;NS=2504;DP=22868;EAS_AF=0;AMR_AF=0.0259;AFR_AF=0.0023;EUR_AF=0.0427;SAS_AF=0;AA=T|||;VT=SNP
7	131277152	rs1643247	C	T	100	PASS	AC=2575;AF=0.514177;AN=5008;NS=2504;DP=15763;EAS_AF=0.4127;AMR_AF=0.5058;AFR_AF=0.6679;EUR_AF=0.5109;SAS_AF=0.4202;AA=c|||;VT=SNP
7	131277199	rs150916240	G	T	100	PASS	AC=471;AF=0.0940495;AN=5008;NS=2504;DP=16309;EAS_AF=0.1806;AMR_AF=0.1542;AFR_AF=0.0023;EUR_AF=0.0179;SAS_AF=0.1646;AA=g|||;VT=SNP
7	131277320	rs1733857	C	T	100	PASS	AC=3051;AF=0.609225;AN=5008;NS=2504;DP=18546;EAS_AF=0.5933;AMR_AF=0.6585;AFR_AF=0.6747;EUR_AF=0.5288;SAS_AF=0.5849;AA=t|||;VT=SNP
7	131277465	rs2398799	A	C	100	PASS	AC=2961;AF=0.591254;AN=5008;NS=2504;DP=19100;EAS_AF=0.5942;AMR_AF=0.6556;AFR_AF=0.6074;EUR_AF=0.5288;SAS_AF=0.5849;AA=a|||;VT=SNP
7	131277891	rs117679750	G	C	100	PASS	AC=55;AF=0.0109824;AN=5008;NS=2504;DP=15018;EAS_AF=0;AMR_AF=0.0173;AFR_AF=0.0008;EUR_AF=0.0338;SAS_AF=0.0082;AA=g|||;VT=SNP
7	131278225	rs62468932	C	T	100	PASS	AC=21;AF=0.00419329;AN=5008;NS=2504;DP=12404;EAS_AF=0;AMR_AF=0.0072;AFR_AF=0.0008;EUR_AF=0.0149;SAS_AF=0;AA=c|||;VT=SNP
7	131278991	rs140200997	T	C	100	PASS	AC=505;AF=0.100839;AN=5008;NS=2504;DP=20300;EAS_AF=0.1825;AMR_AF=0.1542;AFR_AF=0.0272;EUR_AF=0.0179;SAS_AF=0.1636;AA=t|||;VT=SNP
7	131279004	rs117518731	T	C	100	PASS	AC=505;AF=0.100839;AN=5008;NS=2504;DP=20452;EAS_AF=0.1825;AMR_AF=0.1542;AFR_AF=0.0272;EUR_AF=0.0179;SAS_AF=0.1636;AA=T|||;VT=SNP
7	131279546	rs113764553	A	G	100	PASS	AC=64;AF=0.0127796;AN=5008;NS=2504;DP=16976;EAS_AF=0;AMR_AF=0.0101;AFR_AF=0.003;EUR_AF=0.0487;SAS_AF=0.0041;AA=A|||;VT=SNP
7	131281224	rs10155893	G	T	100	PASS	AC=2404;AF=0.480032;AN=5008;NS=2504;DP=12253;EAS_AF=0.3938;AMR_AF=0.4957;AFR_AF=0.5552;EUR_AF=0.5159;SAS_AF=0.4192;AA=G|||;VT=SNP
7	131281811	rs4336534	A	G	100	PASS	AC=4425;AF=0.883586;AN=5008;NS=2504;DP=20246;EAS_AF=0.8065;AMR_AF=0.8372;AFR_AF=0.9266;EUR_AF=0.9821;SAS_AF=0.8364;AA=G|||;VT=SNP
7	131282027	rs117536839	C	T	100	PASS	AC=27;AF=0.00539137;AN=5008;NS=2504;DP=17411;EAS_AF=0;AMR_AF=0.0058;AFR_AF=0.0015;EUR_AF=0.0189;SAS_AF=0.002;AA=C|||;VT=SNP
7	131282151	rs181716520	C	T	100	PASS	AC=53;AF=0.0105831;AN=5008;NS=2504;DP=9829;EAS_AF=0;AMR_AF=0.013;AFR_AF=0.0008;EUR_AF=0.0388;SAS_AF=0.0041;AA=C|||;VT=SNP
7	131282175	rs2909663	A	G	100	PASS	AC=4390;AF=0.876597;AN=5008;NS=2504;DP=11050;EAS_AF=0.8065;AMR_AF=0.8372;AFR_AF=0.9002;EUR_AF=0.9821;SAS_AF=0.8364;AA=G|||;VT=SNP
7	131283079	rs752186	G	A	100	PASS	AC=2374;AF=0.474042;AN=5008;NS=2504;DP=18172;EAS_AF=0.3968;AMR_AF=0.4928;AFR_AF=0.5234;EUR_AF=0.5239;SAS_AF=0.4223;AA=G|||;VT=SNP
7	131283281	rs116902014	T	G	100	PASS	AC=26;AF=0.00519169;AN=5008;NS=2504;DP=18342;EAS_AF=0;AMR_AF=0.0159;AFR_AF=0;EUR_AF=0.0149;SAS_AF=0;AA=T|||;VT=SNP
7	131283370	rs2971806	A	G	100	PASS	AC=4425;AF=0.883586;AN=5008;NS=2504;DP=18622;EAS_AF=0.8065;AMR_AF=0.8372;AFR_AF=0.9266;EUR_AF=0.9821;SAS_AF=0.8364;AA=G|||;VT=SNP
7	131283574	rs11971698	C	T	100	PASS	AC=2374;AF=0.474042;AN=5008;NS=2504;DP=16554;EAS_AF=0.3968;AMR_AF=0.4942;AFR_AF=0.5227;EUR_AF=0.5239;SAS_AF=0.4223;AA=C|||;VT=SNP
7	131283778	rs11978507	A	G	100	PASS	AC=4524;AF=0.903355;AN=5008;NS=2504;DP=18864;EAS_AF=0.8056;AMR_AF=0.8458;AFR_AF=0.9977;EUR_AF=0.9821;SAS_AF=0.8364;AA=G|||;VT=SNP
7	131284259	rs10228574	G	A	100	PASS	AC=2410;AF=0.48123;AN=5008;NS=2504;DP=16374;EAS_AF=0.3948;AMR_AF=0.4957;AFR_AF=0.5507;EUR_AF=0.5239;SAS_AF=0.4223;AA=G|||;VT=SNP
7	131284356	rs2971804	C	T	100	PASS	AC=2469;AF=0.493011;AN=5008;NS=2504;DP=13914;EAS_AF=0.3968;AMR_AF=0.5;AFR_AF=0.59;EUR_AF=0.5258;SAS_AF=0.4223;AA=C|||;VT=SNP
7	131284584	rs144669437	T	A	100	PASS	AC=55;AF=0.0109824;AN=5008;NS=2504;DP=17599;EAS_AF=0;AMR_AF=0.0259;AFR_AF=0;EUR_AF=0.0308;SAS_AF=0.0061;AA=T|||;VT=SNP
7	131285013	rs2971803	G	C	100	PASS	AC=4425;AF=0.883586;AN=5008;NS=2504;DP=4205;EAS_AF=0.8065;AMR_AF=0.8372;AFR_AF=0.9266;EUR_AF=0.9821;SAS_AF=0.8364;AA=C|||;VT=SNP
7	131285276	rs117659604	G	A	100	PASS	AC=42;AF=0.00838658;AN=5008;NS=2504;DP=21344;EAS_AF=0;AMR_AF=0.013;AFR_AF=0.0008;EUR_AF=0.0298;SAS_AF=0.002;AA=g|||;VT=SNP
7	131285283	rs75579468	G	C	100	PASS	AC=64;AF=0.0127796;AN=5008;NS=2504;DP=21594;EAS_AF=0;AMR_AF=0.0101;AFR_AF=0.003;EUR_AF=0.0487;SAS_AF=0.0041;AA=G|||;VT=SNP
7	131285786	rs60624521	C	T	100	PASS	AC=1650;AF=0.329473;AN=5008;NS=2504;DP=20443;EAS_AF=0.4077;AMR_AF=0.3199;AFR_AF=0.1165;EUR_AF=0.4573;SAS_AF=0.4121;AA=C|||;VT=SNP
7	131286083	rs71541523	C	T	100	PASS	AC=46;AF=0.0091853;AN=5008;NS=2504;DP=17148;EAS_AF=0;AMR_AF=0.0072;AFR_AF=0.0015;EUR_AF=0.0368;SAS_AF=0.002;AA=C|||;VT=SNP
7	131286570	rs2909665	T	A	100	PASS	AC=4446;AF=0.88778;AN=5008;NS=2504;DP=18565;EAS_AF=0.8056;AMR_AF=0.8429;AFR_AF=0.9402;EUR_AF=0.9821;SAS_AF=0.8364;AA=A|||;VT=SNP
7	131287031	rs11764160	G	T	100	PASS	AC=39;AF=0.00778754;AN=5008;NS=2504;DP=20879;EAS_AF=0;AMR_AF=0.0115;AFR_AF=0.0008;EUR_AF=0.0278;SAS_AF=0.002;AA=G|||;VT=SNP
7	131287048	rs2952470	C	T	100	PASS	AC=1630;AF=0.325479;AN=5008;NS=2504;DP=20926;EAS_AF=0.3234;AMR_AF=0.3732;AFR_AF=0.3691;EUR_AF=0.3429;SAS_AF=0.2168;AA=C|||;VT=SNP
7	131287356	rs57494823	G	A	100	PASS	AC=807;AF=0.161142;AN=5008;NS=2504;DP=18682;EAS_AF=0.0714;AMR_AF=0.1225;AFR_AF=0.1974;EUR_AF=0.1819;SAS_AF=0.2106;AA=G|||;VT=SNP
7	131287491	rs4731800	G	A	100	PASS	AC=792;AF=0.158147;AN=5008;NS=2504;DP=20678;EAS_AF=0.131;AMR_AF=0.1499;AFR_AF=0.0098;EUR_AF=0.2922;SAS_AF=0.2546;AA=G|||;VT=SNP
7	131287607	rs13226832	T	A	100	PASS	AC=717;AF=0.143171;AN=5008;NS=2504;DP=19272;EAS_AF=0.2758;AMR_AF=0.1643;AFR_AF=0.0091;EUR_AF=0.164;SAS_AF=0.1513;AA=T|||;VT=SNP
7	131287789	rs1078246	G	A	100	PASS	AC=548;AF=0.109425;AN=5008;NS=2504;DP=21869;EAS_AF=0.1825;AMR_AF=0.1571;AFR_AF=0.0582;EUR_AF=0.0179;SAS_AF=0.1636;AA=G|||;VT=SNP
7	131287849	rs1862083	C	T	100	PASS	AC=1647;AF=0.328874;AN=5008;NS=2504;DP=21812;EAS_AF=0.4067;AMR_AF=0.3213;AFR_AF=0.1165;EUR_AF=0.4573;SAS_AF=0.409;AA=C|||;VT=SNP
7	131287990	rs12534221	C	A	100	PASS	AC=757;AF=0.151158;AN=5008;NS=2504;DP=19362;EAS_AF=0.2748;AMR_AF=0.1671;AFR_AF=0.0401;EUR_AF=0.163;SAS_AF=0.1503;AA=C|||;VT=SNP
7	131288662	rs11765908	G	A	100	PASS	AC=798;AF=0.159345;AN=5008;NS=2504;DP=20149;EAS_AF=0.0724;AMR_AF=0.1196;AFR_AF=0.1989;EUR_AF=0.1918;SAS_AF=0.1902;AA=G|||;VT=SNP
7	131288879	rs1990848	C	T	100	PASS	AC=1617;AF=0.322883;AN=5008;NS=2504;DP=17395;EAS_AF=0.4028;AMR_AF=0.3242;AFR_AF=0.09;EUR_AF=0.4453;SAS_AF=0.4284;AA=C|||;VT=SNP
7	131289434	rs73159532	T	C	100	PASS	AC=796;AF=0.158946;AN=5008;NS=2504;DP=19026;EAS_AF=0.0724;AMR_AF=0.1182;AFR_AF=0.1982;EUR_AF=0.1918;SAS_AF=0.1902;AA=T|||;VT=SNP
7	131289497	rs11766135	C	T	100	PASS	AC=1672;AF=0.333866;AN=5008;NS=2504;DP=20827;EAS_AF=0.4018;AMR_AF=0.3285;AFR_AF=0.1309;EUR_AF=0.4433;SAS_AF=0.4294;AA=C|||;VT=SNP
7	131289958	rs2971802	A	T	100	PASS	AC=3457;AF=0.690296;AN=5008;NS=2504;DP=20713;EAS_AF=0.5893;AMR_AF=0.6931;AFR_AF=0.9085;EUR_AF=0.5835;SAS_AF=0.6074;AA=C|||;VT=SNP
7	131290794	rs1643249	G	A	100	PASS	AC=3285;AF=0.65595;AN=5008;NS=2504;DP=17528;EAS_AF=0.5883;AMR_AF=0.6527;AFR_AF=0.7761;EUR_AF=0.5726;SAS_AF=0.6513;AA=A|||;VT=SNP
7	131290911	rs1643250	G	A	100	PASS	AC=3262;AF=0.651358;AN=5008;NS=2504;DP=19256;EAS_AF=0.5903;AMR_AF=0.647;AFR_AF=0.7572;EUR_AF=0.5716;SAS_AF=0.6564;AA=A|||;VT=SNP
7	131291131	rs112665265	G	A	100	PASS	AC=119;AF=0.023762;AN=5008;NS=2504;DP=19396;EAS_AF=0;AMR_AF=0.0259;AFR_AF=0.0023;EUR_AF=0.0348;SAS_AF=0.0644;AA=G|||;VT=SNP
7	131291148	rs73722886	G	C	100	PASS	AC=865;AF=0.172724;AN=5008;NS=2504;DP=19473;EAS_AF=0.0794;AMR_AF=0.1138;AFR_AF=0.2171;EUR_AF=0.2097;SAS_AF=0.2127;AA=G|||;VT=SNP
7	131291149	rs73722887	G	A	100	PASS	AC=859;AF=0.171526;AN=5008;NS=2504;DP=19266;EAS_AF=0.0744;AMR_AF=0.1138;AFR_AF=0.2163;EUR_AF=0.2097;SAS_AF=0.2127;AA=G|||;VT=SNP
7	131291652	rs7798908	T	G	100	PASS	AC=931;AF=0.185903;AN=5008;NS=2504;DP=18545;EAS_AF=0.0804;AMR_AF=0.1167;AFR_AF=0.2655;EUR_AF=0.2097;SAS_AF=0.2117;AA=T|||;VT=SNP
7	131291677	rs7780168	G	A	100	PASS	AC=895;AF=0.178714;AN=5008;NS=2504;DP=18845;EAS_AF=0.0794;AMR_AF=0.1167;AFR_AF=0.2383;EUR_AF=0.2097;SAS_AF=0.2127;AA=G|||;VT=SNP
7	131292622	rs4728224	G	A	100	PASS	AC=905;AF=0.180711;AN=5008;NS=2504;DP=17373;EAS_AF=0.0754;AMR_AF=0.1167;AFR_AF=0.2504;EUR_AF=0.2097;SAS_AF=0.2106;AA=G|||;VT=SNP
7	131293667	rs13310559	T	C	100	PASS	AC=3353;AF=0.669529;AN=5008;NS=2504;DP=13541;EAS_AF=0.5625;AMR_AF=0.6585;AFR_AF=0.8381;EUR_AF=0.5746;SAS_AF=0.6575;AA=N|||;VT=SNP
7	131293792	rs184550495	C	T	100	PASS	AC=18;AF=0.00359425;AN=5008;NS=2504;DP=12359;EAS_AF=0;AMR_AF=0.0058;AFR_AF=0.0023;EUR_AF=0.0089;SAS_AF=0.002;AA=c|||;VT=SNP
7	131294246	rs6977901	T	C	100	PASS	AC=1168;AF=0.233227;AN=5008;NS=2504;DP=18074;EAS_AF=0.0794;AMR_AF=0.1758;AFR_AF=0.2738;EUR_AF=0.3111;SAS_AF=0.2975;AA=T|||;VT=SNP
7	131294715	rs80059502	T	A	100	PASS	AC=721;AF=0.14397;AN=5008;NS=2504;DP=21265;EAS_AF=0.1508;AMR_AF=0.2032;AFR_AF=0.1036;EUR_AF=0.0865;SAS_AF=0.2086;AA=T|||;VT=SNP
7	131295022	rs888604	A	C	100	PASS	AC=1977;AF=0.394768;AN=5008;NS=2504;DP=15826;EAS_AF=0.2302;AMR_AF=0.3977;AFR_AF=0.4281;EUR_AF=0.4036;SAS_AF=0.5082;AA=C|||;VT=SNP
7	131295078	rs76156091	C	G	100	PASS	AC=699;AF=0.139577;AN=5008;NS=2504;DP=16407;EAS_AF=0.1508;AMR_AF=0.2017;AFR_AF=0.0885;EUR_AF=0.0865;SAS_AF=0.2076;AA=G|||;VT=SNP
7	131295088	rs888605	G	A	100	PASS	AC=1200;AF=0.239617;AN=5008;NS=2504;DP=16400;EAS_AF=0.0794;AMR_AF=0.1801;AFR_AF=0.295;EUR_AF=0.3111;SAS_AF=0.2986;AA=G|||;VT=SNP
7	131295210	rs115668384	C	T	100	PASS	AC=698;AF=0.139377;AN=5008;NS=2504;DP=13951;EAS_AF=0.1508;AMR_AF=0.2017;AFR_AF=0.0877;EUR_AF=0.0865;SAS_AF=0.2076;AA=c|||;VT=SNP
7	131295298	rs888606	G	A	100	PASS	AC=1117;AF=0.223043;AN=5008;NS=2504;DP=13738;EAS_AF=0.0794;AMR_AF=0.17;AFR_AF=0.2383;EUR_AF=0.3101;SAS_AF=0.2986;AA=G|||;VT=SNP
7	131295373	rs62467937	A	G	100	PASS	AC=363;AF=0.072484;AN=5008;NS=2504;DP=15318;EAS_AF=0.002;AMR_AF=0.1095;AFR_AF=0.0061;EUR_AF=0.2078;SAS_AF=0.0695;AA=A|||;VT=SNP
7	131295631	rs74944428	T	A	100	PASS	AC=698;AF=0.139377;AN=5008;NS=2504;DP=17523;EAS_AF=0.1508;AMR_AF=0.2017;AFR_AF=0.0877;EUR_AF=0.0865;SAS_AF=0.2076;AA=T|||;VT=SNP
7	131296211	rs2909666	G	A	100	PASS	AC=1127;AF=0.22504;AN=5008;NS=2504;DP=17062;EAS_AF=0.0794;AMR_AF=0.1715;AFR_AF=0.2428;EUR_AF=0.3101;SAS_AF=0.3016;AA=G|||;VT=SNP
7	131296336	rs77384665	G	A	100	PASS	AC=610;AF=0.121805;AN=5008;NS=2504;DP=18640;EAS_AF=0.1508;AMR_AF=0.2003;AFR_AF=0.0204;EUR_AF=0.0865;SAS_AF=0.2096;AA=G|||;VT=SNP
7	131296847	rs116877390	A	T	100	PASS	AC=40;AF=0.00798722;AN=5008;NS=2504;DP=19639;EAS_AF=0;AMR_AF=0.0072;AFR_AF=0.0008;EUR_AF=0.0268;SAS_AF=0.0072;AA=A|||;VT=SNP
7	131297021	rs77803555	A	G	100	PASS	AC=807;AF=0.161142;AN=5008;NS=2504;DP=22332;EAS_AF=0.1508;AMR_AF=0.2205;AFR_AF=0.1536;EUR_AF=0.0924;SAS_AF=0.2106;AA=A|||;VT=SNP
7	131297098	rs1643253	A	G	100	PASS	AC=2000;AF=0.399361;AN=5008;NS=2504;DP=16995;EAS_AF=0.2302;AMR_AF=0.3977;AFR_AF=0.4425;EUR_AF=0.4036;SAS_AF=0.5123;AA=G|||;VT=SNP
7	131297294	rs142844878	C	T	100	PASS	AC=53;AF=0.0105831;AN=5008;NS=2504;DP=14850;EAS_AF=0;AMR_AF=0.0202;AFR_AF=0.0008;EUR_AF=0.0278;SAS_AF=0.0102;AA=C|||;VT=SNP
7	131297524	rs149453443	C	T	100	PASS	AC=610;AF=0.121805;AN=5008;NS=2504;DP=15155;EAS_AF=0.1508;AMR_AF=0.2003;AFR_AF=0.0204;EUR_AF=0.0865;SAS_AF=0.2096;AA=N|||;VT=SNP
7	131297550	rs143967073	C	T	100	PASS	AC=805;AF=0.160743;AN=5008;NS=2504;DP=14327;EAS_AF=0.1508;AMR_AF=0.2219;AFR_AF=0.1513;EUR_AF=0.0924;SAS_AF=0.2106;AA=N|||;VT=SNP
7	131297551	rs113795437	G	T	100	PASS	AC=322;AF=0.0642971;AN=5008;NS=2504;DP=14292;EAS_AF=0.0665;AMR_AF=0.1671;AFR_AF=0.0061;EUR_AF=0.0855;SAS_AF=0.046;AA=g|||;VT=SNP
7	131297638	rs146594326	C	T	100	PASS	AC=804;AF=0.160543;AN=5008;NS=2504;DP=16803;EAS_AF=0.1508;AMR_AF=0.2205;AFR_AF=0.1513;EUR_AF=0.0924;SAS_AF=0.2106;AA=c|||;VT=SNP
7	131297708	rs140182083	C	T	100	PASS	AC=594;AF=0.11861;AN=5008;NS=2504;DP=17780;EAS_AF=0.1508;AMR_AF=0.1988;AFR_AF=0.0091;EUR_AF=0.0865;SAS_AF=0.2096;AA=c|||;VT=SNP
7	131297723	rs111695845	C	T	100	PASS	AC=49;AF=0.00978435;AN=5008;NS=2504;DP=18401;EAS_AF=0;AMR_AF=0.0173;AFR_AF=0.0015;EUR_AF=0.0288;SAS_AF=0.0061;AA=c|||;VT=SNP
7	131297732	rs143870973	C	G	100	PASS	AC=665;AF=0.132788;AN=5008;NS=2504;DP=19237;EAS_AF=0.1508;AMR_AF=0.2133;AFR_AF=0.0507;EUR_AF=0.0924;SAS_AF=0.2096;AA=C|||;VT=SNP
7	131298073	rs1733853	A	C	100	PASS	AC=2047;AF=0.408746;AN=5008;NS=2504;DP=21473;EAS_AF=0.2421;AMR_AF=0.3977;AFR_AF=0.4667;EUR_AF=0.4056;SAS_AF=0.5133;AA=C|||;VT=SNP
7	131298172	rs74571348	G	C	100	PASS	AC=815;AF=0.16274;AN=5008;NS=2504;DP=20226;EAS_AF=0.1617;AMR_AF=0.2205;AFR_AF=0.1513;EUR_AF=0.0924;SAS_AF=0.2106;AA=G|||;VT=SNP
7	131298381	rs149154521	G	A	100	PASS	AC=621;AF=0.124002;AN=5008;NS=2504;DP=18570;EAS_AF=0.1607;AMR_AF=0.2003;AFR_AF=0.0212;EUR_AF=0.0865;SAS_AF=0.2096;AA=G|||;VT=SNP
7	131298457	rs61103437	C	T	100	PASS	AC=810;AF=0.161741;AN=5008;NS=2504;DP=18478;EAS_AF=0.1607;AMR_AF=0.219;AFR_AF=0.1483;EUR_AF=0.0924;SAS_AF=0.2117;AA=C|||;VT=SNP
7	131298480	rs142909192	G	A	100	PASS	AC=602;AF=0.120208;AN=5008;NS=2504;DP=18291;EAS_AF=0.1607;AMR_AF=0.1988;AFR_AF=0.0091;EUR_AF=0.0865;SAS_AF=0.2076;AA=G|||;VT=SNP
7	131298634	rs74491039	A	G	100	PASS	AC=731;AF=0.145966;AN=5008;NS=2504;DP=19265;EAS_AF=0.1637;AMR_AF=0.2205;AFR_AF=0.0862;EUR_AF=0.0924;SAS_AF=0.2106;AA=G|||;VT=SNP
7	131298898	rs55995554	G	A	100	PASS	AC=1073;AF=0.214257;AN=5008;NS=2504;DP=15013;EAS_AF=0.0794;AMR_AF=0.1657;AFR_AF=0.2057;EUR_AF=0.3091;SAS_AF=0.3016;AA=g|||;VT=SNP
7	131299364	rs150506705	G	A	100	PASS	AC=37;AF=0.00738818;AN=5008;NS=2504;DP=15994;EAS_AF=0.005;AMR_AF=0.0259;AFR_AF=0;EUR_AF=0.0119;SAS_AF=0.002;AA=G|||;VT=SNP
7	131299661	rs2971751	T	C	100	PASS	AC=3372;AF=0.673323;AN=5008;NS=2504;DP=17835;EAS_AF=0.626;AMR_AF=0.6599;AFR_AF=0.7882;EUR_AF=0.5805;SAS_AF=0.6718;AA=C|||;VT=SNP
7	131300109	rs76258575	G	C	100	PASS	AC=606;AF=0.121006;AN=5008;NS=2504;DP=18359;EAS_AF=0.1617;AMR_AF=0.1988;AFR_AF=0.0091;EUR_AF=0.0865;SAS_AF=0.2106;AA=G|||;VT=SNP
7	131300168	rs2909667	A	C	100	PASS	AC=3388;AF=0.676518;AN=5008;NS=2504;DP=18393;EAS_AF=0.6379;AMR_AF=0.6614;AFR_AF=0.7882;EUR_AF=0.5815;SAS_AF=0.6738;AA=C|||;VT=SNP
7	131300258	rs2909668	A	G	100	PASS	AC=2471;AF=0.493411;AN=5008;NS=2504;DP=17507;EAS_AF=0.4772;AMR_AF=0.4352;AFR_AF=0.5719;EUR_AF=0.4881;SAS_AF=0.4509;AA=A|||;VT=SNP
7	131300419	rs146901771	G	C	100	PASS	AC=622;AF=0.124201;AN=5008;NS=2504;DP=14732;EAS_AF=0.1607;AMR_AF=0.2003;AFR_AF=0.0212;EUR_AF=0.0865;SAS_AF=0.2106;AA=G|||;VT=SNP
7	131300884	rs76450866	T	C	100	PASS	AC=604;AF=0.120607;AN=5008;NS=2504;DP=12600;EAS_AF=0.1597;AMR_AF=0.1988;AFR_AF=0.0091;EUR_AF=0.0865;SAS_AF=0.2106;AA=T|||;VT=SNP
7	131301577	rs2971749	G	A	100	PASS	AC=2131;AF=0.425519;AN=5008;NS=2504;DP=21212;EAS_AF=0.2401;AMR_AF=0.402;AFR_AF=0.5265;EUR_AF=0.4085;SAS_AF=0.5143;AA=G|||;VT=SNP
7	131301614	rs17165751	A	G	100	PASS	AC=602;AF=0.120208;AN=5008;NS=2504;DP=22840;EAS_AF=0.1577;AMR_AF=0.1988;AFR_AF=0.0091;EUR_AF=0.0865;SAS_AF=0.2106;AA=A|||;VT=SNP
7	131301696	rs80138390	G	A	100	PASS	AC=618;AF=0.123403;AN=5008;NS=2504;DP=19929;EAS_AF=0.1577;AMR_AF=0.2003;AFR_AF=0.0204;EUR_AF=0.0865;SAS_AF=0.2106;AA=G|||;VT=SNP
7	131301993	rs73159539	T	C	100	PASS	AC=616;AF=0.123003;AN=5008;NS=2504;DP=20834;EAS_AF=0.1597;AMR_AF=0.2017;AFR_AF=0.0091;EUR_AF=0.0865;SAS_AF=0.2209;AA=T|||;VT=SNP
7	131302283	rs1017193	G	C	100	PASS	AC=1183;AF=0.236222;AN=5008;NS=2504;DP=19022;EAS_AF=0.3919;AMR_AF=0.1282;AFR_AF=0.3101;EUR_AF=0.1759;SAS_AF=0.1145;AA=G|||;VT=SNP
7	131302902	rs6976994	A	G	100	PASS	AC=600;AF=0.119808;AN=5008;NS=2504;DP=12926;EAS_AF=0.1032;AMR_AF=0.0735;AFR_AF=0.27;EUR_AF=0.0765;SAS_AF=0.0112;AA=A|||;VT=SNP
7	131303160	rs77060733	A	G	100	PASS	AC=60;AF=0.0119808;AN=5008;NS=2504;DP=17003;EAS_AF=0;AMR_AF=0.0259;AFR_AF=0.0015;EUR_AF=0.0358;SAS_AF=0.0041;AA=A|||;VT=SNP
7	131303286	rs76380791	C	T	100	PASS	AC=293;AF=0.0585064;AN=5008;NS=2504;DP=13380;EAS_AF=0.1161;AMR_AF=0.0375;AFR_AF=0.0053;EUR_AF=0.0427;SAS_AF=0.1022;AA=C|||;VT=SNP
7	131303491	rs2909669	T	G	100	PASS	AC=3834;AF=0.765575;AN=5008;NS=2504;DP=16040;EAS_AF=0.8234;AMR_AF=0.7522;AFR_AF=0.7307;EUR_AF=0.7744;SAS_AF=0.7536;AA=T|||;VT=SNP
7	131304662	rs746014	A	C	100	PASS	AC=606;AF=0.121006;AN=5008;NS=2504;DP=17578;EAS_AF=0.006;AMR_AF=0.0879;AFR_AF=0.2148;EUR_AF=0.0626;SAS_AF=0.1963;AA=A|||;VT=SNP
7	131304680	rs746015	C	T	100	PASS	AC=42;AF=0.00838658;AN=5008;NS=2504;DP=17318;EAS_AF=0;AMR_AF=0.0115;AFR_AF=0;EUR_AF=0.0249;SAS_AF=0.0092;AA=C|||;VT=SNP
7	131304822	rs147915706	C	T	100	PASS	AC=67;AF=0.0133786;AN=5008;NS=2504;DP=18941;EAS_AF=0;AMR_AF=0.0072;AFR_AF=0;EUR_AF=0.0099;SAS_AF=0.0532;AA=G|||;VT=SNP
7	131304940	rs746017	A	G	100	PASS	AC=1837;AF=0.366813;AN=5008;NS=2504;DP=18778;EAS_AF=0.2877;AMR_AF=0.4957;AFR_AF=0.0371;EUR_AF=0.6938;SAS_AF=0.4663;AA=A|||;VT=SNP
7	131305347	rs1077246	C	G	100	PASS	AC=3020;AF=0.603035;AN=5008;NS=2504;DP=18920;EAS_AF=0.7083;AMR_AF=0.6369;AFR_AF=0.2867;EUR_AF=0.83;SAS_AF=0.6646;AA=C|||;VT=SNP
7	131305714	rs2971748	T	G	100	PASS	AC=4184;AF=0.835463;AN=5008;NS=2504;DP=17757;EAS_AF=0.7292;AMR_AF=0.7622;AFR_AF=0.8729;EUR_AF=0.9155;SAS_AF=0.864;AA=G|||;VT=SNP
7	131306210	rs10276126	G	A	100	PASS	AC=3013;AF=0.601637;AN=5008;NS=2504;DP=20325;EAS_AF=0.7113;AMR_AF=0.6412;AFR_AF=0.2852;EUR_AF=0.829;SAS_AF=0.6544;AA=T|||;VT=SNP
7	131306232	rs77028842	T	G	100	PASS	AC=292;AF=0.0583067;AN=5008;NS=2504;DP=21129;EAS_AF=0.006;AMR_AF=0.0548;AFR_AF=0.0197;EUR_AF=0.0606;SAS_AF=0.1646;AA=T|||;VT=SNP
7	131307008	rs2909670	A	G	100	PASS	AC=3850;AF=0.76877;AN=5008;NS=2504;DP=16629;EAS_AF=0.7163;AMR_AF=0.7061;AFR_AF=0.8359;EUR_AF=0.8479;SAS_AF=0.6953;AA=A|||;VT=SNP
7	131307658	rs1559019	C	A	100	PASS	AC=2963;AF=0.591653;AN=5008;NS=2504;DP=18595;EAS_AF=0.7133;AMR_AF=0.6427;AFR_AF=0.211;EUR_AF=0.841;SAS_AF=0.6881;AA=C|||;VT=SNP
7	131308285	rs2909671	G	C	100	PASS	AC=3541;AF=0.707069;AN=5008;NS=2504;DP=18166;EAS_AF=0.7133;AMR_AF=0.696;AFR_AF=0.6059;EUR_AF=0.8499;SAS_AF=0.6984;AA=C|||;VT=SNP
7	131308497	rs79986720	A	G	100	PASS	AC=467;AF=0.0932508;AN=5008;NS=2504;DP=19631;EAS_AF=0.006;AMR_AF=0.0663;AFR_AF=0.0946;EUR_AF=0.0636;SAS_AF=0.2311;AA=A|||;VT=SNP
7	131309099	rs2909673	G	A	100	PASS	AC=3572;AF=0.713259;AN=5008;NS=2504;DP=18601;EAS_AF=0.7133;AMR_AF=0.6801;AFR_AF=0.6793;EUR_AF=0.832;SAS_AF=0.6605;AA=A|||;VT=SNP
7	131309813	rs143336485	C	T	100	PASS	AC=29;AF=0.00579073;AN=5008;NS=2504;DP=18946;EAS_AF=0.001;AMR_AF=0.0274;AFR_AF=0;EUR_AF=0.008;SAS_AF=0.001;AA=C|||;VT=SNP
7	131309859	rs148378832	C	T	100	PASS	AC=416;AF=0.0830671;AN=5008;NS=2504;DP=17012;EAS_AF=0.006;AMR_AF=0.0576;AFR_AF=0.0885;EUR_AF=0.0616;SAS_AF=0.1953;AA=c|||;VT=SNP
7	131310080	rs114792874	A	G	100	PASS	AC=414;AF=0.0826677;AN=5008;NS=2504;DP=17881;EAS_AF=0.006;AMR_AF=0.0576;AFR_AF=0.087;EUR_AF=0.0616;SAS_AF=0.1953;AA=a|||;VT=SNP
7	131310203	rs2971747	T	C	100	PASS	AC=3692;AF=0.73722;AN=5008;NS=2504;DP=14184;EAS_AF=0.7827;AMR_AF=0.6916;AFR_AF=0.6823;EUR_AF=0.835;SAS_AF=0.6963;AA=t|||;VT=SNP
7	131310811	rs2971746	G	A	100	PASS	AC=4184;AF=0.835463;AN=5008;NS=2504;DP=18247;EAS_AF=0.7738;AMR_AF=0.7493;AFR_AF=0.8396;EUR_AF=0.8956;SAS_AF=0.8926;AA=A|||;VT=SNP
7	131311087	rs117322570	C	T	100	PASS	AC=66;AF=0.0131789;AN=5008;NS=2504;DP=17683;EAS_AF=0;AMR_AF=0.0072;AFR_AF=0;EUR_AF=0.0089;SAS_AF=0.0532;AA=C|||;VT=SNP
7	131311541	rs752890	C	T	100	PASS	AC=1165;AF=0.232628;AN=5008;NS=2504;DP=18449;EAS_AF=0.4593;AMR_AF=0.1052;AFR_AF=0.2564;EUR_AF=0.0974;SAS_AF=0.1963;AA=C|||;VT=SNP
7	131311681	rs752889	G	C	100	PASS	AC=4218;AF=0.842252;AN=5008;NS=2504;DP=19156;EAS_AF=0.7292;AMR_AF=0.7579;AFR_AF=0.8949;EUR_AF=0.8976;SAS_AF=0.8906;AA=C|||;VT=SNP
7	131311930	rs35016187	G	C	100	PASS	AC=673;AF=0.134385;AN=5008;NS=2504;DP=16901;EAS_AF=0.4276;AMR_AF=0.0461;AFR_AF=0.0023;EUR_AF=0.0318;SAS_AF=0.1789;AA=G|||;VT=SNP
7	131311938	rs2909675	A	G	100	PASS	AC=4241;AF=0.846845;AN=5008;NS=2504;DP=16715;EAS_AF=0.7282;AMR_AF=0.7579;AFR_AF=0.9138;EUR_AF=0.8966;SAS_AF=0.8906;AA=G|||;VT=SNP
7	131312344	rs7793095	G	A	100	PASS	AC=2389;AF=0.477037;AN=5008;NS=2504;DP=17131;EAS_AF=0.2669;AMR_AF=0.6081;AFR_AF=0.1997;EUR_AF=0.7903;SAS_AF=0.6534;AA=G|||;VT=SNP
7	131312499	rs4731801	C	T	100	PASS	AC=2291;AF=0.457468;AN=5008;NS=2504;DP=18370;EAS_AF=0.2639;AMR_AF=0.5994;AFR_AF=0.1256;EUR_AF=0.7932;SAS_AF=0.6595;AA=C|||;VT=SNP
7	131312584	rs10954321	A	G	100	PASS	AC=1067;AF=0.213059;AN=5008;NS=2504;DP=21137;EAS_AF=0.4593;AMR_AF=0.0965;AFR_AF=0.1641;EUR_AF=0.0974;SAS_AF=0.227;AA=A|||;VT=SNP
7	131312748	rs117519915	G	A	100	PASS	AC=61;AF=0.0121805;AN=5008;NS=2504;DP=18621;EAS_AF=0.002;AMR_AF=0.0058;AFR_AF=0.0015;EUR_AF=0.0268;SAS_AF=0.0266;AA=G|||;VT=SNP
7	131313973	rs2971745	C	A	100	PASS	AC=2735;AF=0.546126;AN=5008;NS=2504;DP=15637;EAS_AF=0.2659;AMR_AF=0.6311;AFR_AF=0.4319;EUR_AF=0.7972;SAS_AF=0.6708;AA=C|||;VT=SNP
7	131314174	rs13224893	C	G	100	PASS	AC=2533;AF=0.505791;AN=5008;NS=2504;DP=15636;EAS_AF=0.2659;AMR_AF=0.6167;AFR_AF=0.2806;EUR_AF=0.7972;SAS_AF=0.6789;AA=C|||;VT=SNP
7	131314843	rs12706979	C	T	100	PASS	AC=2509;AF=0.500998;AN=5008;NS=2504;DP=17966;EAS_AF=0.2659;AMR_AF=0.6124;AFR_AF=0.2678;EUR_AF=0.7962;SAS_AF=0.6759;AA=C|||;VT=SNP
7	131315092	rs929731	G	A	100	PASS	AC=1532;AF=0.305911;AN=5008;NS=2504;DP=19035;EAS_AF=0.1756;AMR_AF=0.4899;AFR_AF=0.0348;EUR_AF=0.659;SAS_AF=0.3129;AA=G|||;VT=SNP
7	131315542	rs77242087	C	T	100	PASS	AC=387;AF=0.0772764;AN=5008;NS=2504;DP=18707;EAS_AF=0.0337;AMR_AF=0.0533;AFR_AF=0.1566;EUR_AF=0.0666;SAS_AF=0.0429;AA=C|||;VT=SNP
7	131315699	rs2971744	C	G	100	PASS	AC=2685;AF=0.536142;AN=5008;NS=2504;DP=19514;EAS_AF=0.2698;AMR_AF=0.6225;AFR_AF=0.3858;EUR_AF=0.8042;SAS_AF=0.6769;AA=-|||;VT=SNP
7	131316514	rs2971743	A	G	100	PASS	AC=3089;AF=0.616813;AN=5008;NS=2504;DP=18403;EAS_AF=0.3502;AMR_AF=0.6744;AFR_AF=0.5106;EUR_AF=0.8718;SAS_AF=0.7321;AA=a|||;VT=SNP
7	131316644	rs79141089	C	A	100	PASS	AC=19;AF=0.00379393;AN=5008;NS=2504;DP=16406;EAS_AF=0;AMR_AF=0.0072;AFR_AF=0.0015;EUR_AF=0.0099;SAS_AF=0.002;AA=C|||;VT=SNP
7	131317195	rs12706980	A	G	100	PASS	AC=2774;AF=0.553914;AN=5008;NS=2504;DP=17796;EAS_AF=0.3095;AMR_AF=0.6369;AFR_AF=0.4017;EUR_AF=0.8141;SAS_AF=0.6851;AA=G|||;VT=SNP
7	131317837	rs10244621	G	T	100	PASS	AC=384;AF=0.0766773;AN=5008;NS=2504;DP=15325;EAS_AF=0.0327;AMR_AF=0.049;AFR_AF=0.1596;EUR_AF=0.0586;SAS_AF=0.0481;AA=G|||;VT=SNP
7	131317893	rs1862084	C	T	100	PASS	AC=1521;AF=0.303714;AN=5008;NS=2504;DP=19390;EAS_AF=0.4573;AMR_AF=0.1225;AFR_AF=0.5023;EUR_AF=0.0915;SAS_AF=0.2239;AA=T|||;VT=SNP
7	131318179	rs78918726	G	C	100	PASS	AC=688;AF=0.13738;AN=5008;NS=2504;DP=20998;EAS_AF=0.4306;AMR_AF=0.0447;AFR_AF=0.0189;EUR_AF=0.0298;SAS_AF=0.1718;AA=G|||;VT=SNP
7	131320705	rs10227243	A	G	100	PASS	AC=4096;AF=0.817891;AN=5008;NS=2504;DP=15678;EAS_AF=0.7867;AMR_AF=0.745;AFR_AF=0.7519;EUR_AF=0.9036;SAS_AF=0.9029;AA=G|||;VT=SNP
7	131320832	rs10272488	T	C	100	PASS	AC=3828;AF=0.764377;AN=5008;NS=2504;DP=18396;EAS_AF=0.754;AMR_AF=0.7277;AFR_AF=0.5908;EUR_AF=0.9016;SAS_AF=0.8947;AA=t|||;VT=SNP
7	131320871	rs10257102	G	A	100	PASS	AC=3402;AF=0.679313;AN=5008;NS=2504;DP=19917;EAS_AF=0.753;AMR_AF=0.6974;AFR_AF=0.2882;EUR_AF=0.9006;SAS_AF=0.8916;AA=a|||;VT=SNP
7	131320880	rs10272608	T	C	100	PASS	AC=3824;AF=0.763578;AN=5008;NS=2504;DP=20474;EAS_AF=0.753;AMR_AF=0.7262;AFR_AF=0.5893;EUR_AF=0.9016;SAS_AF=0.8947;AA=C|||;VT=SNP
7	131320998	rs10257021	C	G	100	PASS	AC=3818;AF=0.76238;AN=5008;NS=2504;DP=20822;EAS_AF=0.754;AMR_AF=0.7233;AFR_AF=0.5862;EUR_AF=0.9016;SAS_AF=0.8937;AA=G|||;VT=SNP
7	131321010	rs75672964	C	T	100	PASS	AC=164;AF=0.0327476;AN=5008;NS=2504;DP=20423;EAS_AF=0.004;AMR_AF=0.0216;AFR_AF=0.0008;EUR_AF=0.0537;SAS_AF=0.092;AA=C|||;VT=SNP
7	131321039	rs10954322	C	T	100	PASS	AC=667;AF=0.133187;AN=5008;NS=2504;DP=19782;EAS_AF=0.4306;AMR_AF=0.0418;AFR_AF=0.003;EUR_AF=0.0308;SAS_AF=0.1728;AA=C|||;VT=SNP
7	131322389	rs142819224	G	A	100	PASS	AC=39;AF=0.00778754;AN=5008;NS=2504;DP=20760;EAS_AF=0;AMR_AF=0.0043;AFR_AF=0.0008;EUR_AF=0.0219;SAS_AF=0.0133;AA=G|||;VT=SNP
7	131322409	rs888607	A	T	100	PASS	AC=3633;AF=0.725439;AN=5008;NS=2504;DP=20273;EAS_AF=0.754;AMR_AF=0.7089;AFR_AF=0.4554;EUR_AF=0.9016;SAS_AF=0.8916;AA=A|||;VT=SNP
7	131323063	rs729840	G	A	100	PASS	AC=867;AF=0.173123;AN=5008;NS=2504;DP=19789;EAS_AF=0.4216;AMR_AF=0.0648;AFR_AF=0.1188;EUR_AF=0.0507;SAS_AF=0.1933;AA=G|||;VT=SNP
7	131323108	rs888608	C	A	100	PASS	AC=3668;AF=0.732428;AN=5008;NS=2504;DP=19820;EAS_AF=0.754;AMR_AF=0.7104;AFR_AF=0.4834;EUR_AF=0.9016;SAS_AF=0.8885;AA=C|||;VT=SNP
7	131323640	rs2971741	T	C	100	PASS	AC=4608;AF=0.920128;AN=5008;NS=2504;DP=21750;EAS_AF=0.7966;AMR_AF=0.7968;AFR_AF=0.9811;EUR_AF=0.9791;SAS_AF=0.9918;AA=t|||;VT=SNP
7	131323710	rs75511781	A	G	100	PASS	AC=179;AF=0.0357428;AN=5008;NS=2504;DP=23853;EAS_AF=0.004;AMR_AF=0.0231;AFR_AF=0.0008;EUR_AF=0.0557;SAS_AF=0.1043;AA=A|||;VT=SNP
7	131323797	rs1000202	C	T	100	PASS	AC=3616;AF=0.722045;AN=5008;NS=2504;DP=21823;EAS_AF=0.755;AMR_AF=0.7061;AFR_AF=0.4455;EUR_AF=0.9016;SAS_AF=0.8885;AA=C|||;VT=SNP
7	131325086	rs10808258	A	G	100	PASS	AC=1032;AF=0.20607;AN=5008;NS=2504;DP=18058;EAS_AF=0.495;AMR_AF=0.0951;AFR_AF=0.1089;EUR_AF=0.1054;SAS_AF=0.2219;AA=A|||;VT=SNP
7	131325421	rs184958319	G	A	100	PASS	AC=25;AF=0.00499201;AN=5008;NS=2504;DP=17805;EAS_AF=0;AMR_AF=0;AFR_AF=0;EUR_AF=0.0249;SAS_AF=0;AA=G|||;VT=SNP
7	131325984	rs2042132	A	G	100	PASS	AC=3665;AF=0.731829;AN=5008;NS=2504;DP=19657;EAS_AF=0.755;AMR_AF=0.7032;AFR_AF=0.528;EUR_AF=0.8917;SAS_AF=0.8395;AA=A|||;VT=SNP
7	131326184	rs6467380	C	G	100	PASS	AC=4101;AF=0.81889;AN=5008;NS=2504;DP=17921;EAS_AF=0.7877;AMR_AF=0.7392;AFR_AF=0.8079;EUR_AF=0.8926;SAS_AF=0.8466;AA=G|||;VT=SNP
7	131327183	rs4731802	G	C	100	PASS	AC=2316;AF=0.46246;AN=5008;NS=2504;DP=19620;EAS_AF=0.2748;AMR_AF=0.6052;AFR_AF=0.1399;EUR_AF=0.8161;SAS_AF=0.6268;AA=G|||;VT=SNP
7	131327194	rs1469009	A	G	100	PASS	AC=4002;AF=0.799121;AN=5008;NS=2504;DP=19340;EAS_AF=0.7897;AMR_AF=0.7277;AFR_AF=0.736;EUR_AF=0.8936;SAS_AF=0.8476;AA=a|||;VT=SNP
7	131327412	rs4728225	A	G	100	PASS	AC=3758;AF=0.750399;AN=5008;NS=2504;DP=22385;EAS_AF=0.754;AMR_AF=0.7176;AFR_AF=0.59;EUR_AF=0.8936;SAS_AF=0.8395;AA=G|||;VT=SNP
7	131327526	rs4731803	T	G	100	PASS	AC=3753;AF=0.749401;AN=5008;NS=2504;DP=20178;EAS_AF=0.753;AMR_AF=0.7161;AFR_AF=0.5885;EUR_AF=0.8936;SAS_AF=0.8384;AA=G|||;VT=SNP
7	131327818	rs918339	T	C	100	PASS	AC=3777;AF=0.754193;AN=5008;NS=2504;DP=19854;EAS_AF=0.752;AMR_AF=0.719;AFR_AF=0.6051;EUR_AF=0.8936;SAS_AF=0.8395;AA=C|||;VT=SNP
7	131327890	rs1421603	C	T	100	PASS	AC=3414;AF=0.681709;AN=5008;NS=2504;DP=20569;EAS_AF=0.751;AMR_AF=0.6916;AFR_AF=0.3533;EUR_AF=0.8926;SAS_AF=0.8303;AA=c|||;VT=SNP
7	131328272	rs62467938	T	C	100	PASS	AC=298;AF=0.0595048;AN=5008;NS=2504;DP=20063;EAS_AF=0.0079;AMR_AF=0.0432;AFR_AF=0.0219;EUR_AF=0.0785;SAS_AF=0.1554;AA=T|||;VT=SNP
7	131328401	rs10085475	A	C	100	PASS	AC=3808;AF=0.760383;AN=5008;NS=2504;DP=16086;EAS_AF=0.753;AMR_AF=0.719;AFR_AF=0.6263;EUR_AF=0.8956;SAS_AF=0.8395;AA=C|||;VT=SNP
7	131328643	rs117161161	T	A	100	PASS	AC=129;AF=0.0257588;AN=5008;NS=2504;DP=14538;EAS_AF=0;AMR_AF=0.0389;AFR_AF=0.0076;EUR_AF=0.0755;SAS_AF=0.0164;AA=T|||;VT=SNP
7	131329052	rs150708601	C	T	100	PASS	AC=87;AF=0.0173722;AN=5008;NS=2504;DP=14214;EAS_AF=0;AMR_AF=0.0274;AFR_AF=0.0045;EUR_AF=0.0567;SAS_AF=0.0051;AA=C|||;VT=SNP
7	131329228	rs144793716	G	A	100	PASS	AC=66;AF=0.0131789;AN=5008;NS=2504;DP=13913;EAS_AF=0;AMR_AF=0.0173;AFR_AF=0.0053;EUR_AF=0.0199;SAS_AF=0.0276;AA=g|||;VT=SNP
7	131329353	rs12706981	T	C	100	PASS	AC=4160;AF=0.830671;AN=5008;NS=2504;DP=12006;EAS_AF=0.7847;AMR_AF=0.745;AFR_AF=0.8487;EUR_AF=0.8966;SAS_AF=0.8466;AA=t|||;VT=SNP
7	131329583	rs118091779	A	G	100	PASS	AC=48;AF=0.00958466;AN=5008;NS=2504;DP=16753;EAS_AF=0;AMR_AF=0.0159;AFR_AF=0.0015;EUR_AF=0.0209;SAS_AF=0.0143;AA=A|||;VT=SNP
7	131334001	rs2909678	T	C	100	PASS	AC=2990;AF=0.597045;AN=5008;NS=2504;DP=21660;EAS_AF=0.376;AMR_AF=0.6715;AFR_AF=0.4728;EUR_AF=0.8718;SAS_AF=0.6575;AA=C|||;VT=SNP
7	131334349	rs4607549	C	G	100	PASS	AC=2318;AF=0.462859;AN=5008;NS=2504;DP=21138;EAS_AF=0.3095;AMR_AF=0.621;AFR_AF=0.0885;EUR_AF=0.8449;SAS_AF=0.6217;AA=C|||;VT=SNP
7	131334582	rs2971805	A	G	100	PASS	AC=312;AF=0.0623003;AN=5008;NS=2504;DP=21114;EAS_AF=0;AMR_AF=0.0389;AFR_AF=0.1717;EUR_AF=0.0278;SAS_AF=0.0307;AA=a|||;VT=SNP
7	131334612	rs2909679	T	C	100	PASS	AC=1787;AF=0.356829;AN=5008;NS=2504;DP=20779;EAS_AF=0.378;AMR_AF=0.1383;AFR_AF=0.7965;EUR_AF=0.0616;SAS_AF=0.1994;AA=C|||;VT=SNP
7	131335356	rs734984	T	C	100	PASS	AC=280;AF=0.0559105;AN=5008;NS=2504;DP=13551;EAS_AF=0.0327;AMR_AF=0.0375;AFR_AF=0.1225;EUR_AF=0.0268;SAS_AF=0.0327;AA=T|||;VT=SNP
7	131335394	rs2971801	C	G	100	PASS	AC=4334;AF=0.865415;AN=5008;NS=2504;DP=12419;EAS_AF=0.7847;AMR_AF=0.7637;AFR_AF=0.9803;EUR_AF=0.9076;SAS_AF=0.8221;AA=c|||;VT=SNP
7	131336054	rs28591478	G	A	100	PASS	AC=466;AF=0.0930511;AN=5008;NS=2504;DP=19133;EAS_AF=0.0317;AMR_AF=0.0605;AFR_AF=0.2564;EUR_AF=0.0229;SAS_AF=0.0307;AA=A|||;VT=SNP
7	131336198	rs79405723	C	T	100	PASS	AC=1331;AF=0.265775;AN=5008;NS=2504;DP=21180;EAS_AF=0.375;AMR_AF=0.2334;AFR_AF=0.2133;EUR_AF=0.1412;SAS_AF=0.3753;AA=T|||;VT=SNP
7	131336236	rs11762168	T	A	100	PASS	AC=2774;AF=0.553914;AN=5008;NS=2504;DP=21350;EAS_AF=0.3671;AMR_AF=0.5216;AFR_AF=0.4705;EUR_AF=0.8211;SAS_AF=0.6074;AA=T|||;VT=SNP
7	131336260	rs111394021	C	T	100	PASS	AC=120;AF=0.0239617;AN=5008;NS=2504;DP=20955;EAS_AF=0;AMR_AF=0.0058;AFR_AF=0.059;EUR_AF=0.0089;SAS_AF=0.0297;AA=c|||;VT=SNP
7	131336483	rs79888288	A	G	100	PASS	AC=1103;AF=0.220248;AN=5008;NS=2504;DP=19746;EAS_AF=0.3938;AMR_AF=0.098;AFR_AF=0.3177;EUR_AF=0.0378;SAS_AF=0.184;AA=A|||;VT=SNP
7	131336523	rs2909680	A	G	100	PASS	AC=2616;AF=0.522364;AN=5008;NS=2504;DP=21452;EAS_AF=0.4821;AMR_AF=0.5591;AFR_AF=0.2269;EUR_AF=0.8648;SAS_AF=0.5849;AA=a|||;VT=SNP
7	131336827	rs11983752	G	A	100	PASS	AC=2019;AF=0.403155;AN=5008;NS=2504;DP=22608;EAS_AF=0.1944;AMR_AF=0.451;AFR_AF=0.4289;EUR_AF=0.6571;SAS_AF=0.2883;AA=a|||;VT=SNP
7	131336946	rs142615416	G	A	100	PASS	AC=47;AF=0.00938498;AN=5008;NS=2504;DP=21879;EAS_AF=0;AMR_AF=0.0173;AFR_AF=0;EUR_AF=0.0249;SAS_AF=0.0102;AA=g|||;VT=SNP
7	131337083	rs73159564	T	C	100	PASS	AC=1732;AF=0.345847;AN=5008;NS=2504;DP=18111;EAS_AF=0.3423;AMR_AF=0.4424;AFR_AF=0.2821;EUR_AF=0.2316;SAS_AF=0.4847;AA=t|||;VT=SNP
7	131337146	rs11983800	C	T	100	PASS	AC=3276;AF=0.654153;AN=5008;NS=2504;DP=17277;EAS_AF=0.5655;AMR_AF=0.5807;AFR_AF=0.6672;EUR_AF=0.6571;SAS_AF=0.7771;AA=t|||;VT=SNP
7	131337401	rs112947200	C	T	100	PASS	AC=883;AF=0.176318;AN=5008;NS=2504;DP=13492;EAS_AF=0.0635;AMR_AF=0.1268;AFR_AF=0.4516;EUR_AF=0.0596;SAS_AF=0.0757;AA=c|||;VT=SNP
7	131337450	rs11973907	T	C	100	PASS	AC=3334;AF=0.665735;AN=5008;NS=2504;DP=15366;EAS_AF=0.619;AMR_AF=0.549;AFR_AF=0.702;EUR_AF=0.6909;SAS_AF=0.7219;AA=C|||;VT=SNP
7	131337495	rs12706983	T	G	100	PASS	AC=1524;AF=0.304313;AN=5008;NS=2504;DP=16846;EAS_AF=0.4782;AMR_AF=0.1931;AFR_AF=0.1831;EUR_AF=0.2753;SAS_AF=0.3978;AA=t|||;VT=SNP
7	131337603	rs13221630	G	A	100	PASS	AC=46;AF=0.0091853;AN=5008;NS=2504;DP=15690;EAS_AF=0.001;AMR_AF=0.0072;AFR_AF=0.0008;EUR_AF=0.0378;SAS_AF=0.001;AA=g|||;VT=SNP
7	131337706	rs145379086	G	A	100	PASS	AC=27;AF=0.00539137;AN=5008;NS=2504;DP=16638;EAS_AF=0;AMR_AF=0.0029;AFR_AF=0.0008;EUR_AF=0.0199;SAS_AF=0.0041;AA=g|||;VT=SNP
7	131337930	rs10224858	C	T	100	PASS	AC=1542;AF=0.307907;AN=5008;NS=2504;DP=15420;EAS_AF=0.503;AMR_AF=0.2133;AFR_AF=0.1755;EUR_AF=0.2753;SAS_AF=0.3865;AA=c|||;VT=SNP
7	131338248	rs10240839	T	C	100	PASS	AC=2909;AF=0.580871;AN=5008;NS=2504;DP=16415;EAS_AF=0.5764;AMR_AF=0.4769;AFR_AF=0.438;EUR_AF=0.7167;SAS_AF=0.7127;AA=c|||;VT=SNP
7	131338364	rs10240968	T	C	100	PASS	AC=2901;AF=0.579273;AN=5008;NS=2504;DP=19280;EAS_AF=0.5784;AMR_AF=0.4755;AFR_AF=0.4365;EUR_AF=0.7127;SAS_AF=0.7096;AA=t|||;VT=SNP
7	131338500	rs13222350	A	G	100	PASS	AC=2828;AF=0.564696;AN=5008;NS=2504;DP=17883;EAS_AF=0.5466;AMR_AF=0.4539;AFR_AF=0.4349;EUR_AF=0.6948;SAS_AF=0.7035;AA=g|||;VT=SNP
7	131338590	rs13239607	T	A	100	PASS	AC=2822;AF=0.563498;AN=5008;NS=2504;DP=17375;EAS_AF=0.5466;AMR_AF=0.4539;AFR_AF=0.4312;EUR_AF=0.6928;SAS_AF=0.7045;AA=a|||;VT=SNP
7	131338728	rs11971995	G	C	100	PASS	AC=186;AF=0.0371406;AN=5008;NS=2504;DP=18852;EAS_AF=0;AMR_AF=0.0346;AFR_AF=0.0023;EUR_AF=0.0795;SAS_AF=0.0808;AA=g|||;VT=SNP
7	131339805	rs4457256	C	T	100	PASS	AC=1591;AF=0.317692;AN=5008;NS=2504;DP=20945;EAS_AF=0.1111;AMR_AF=0.3775;AFR_AF=0.4939;EUR_AF=0.2972;SAS_AF=0.271;AA=C|||;VT=SNP
7	131340667	rs6943605	C	T	100	PASS	AC=2092;AF=0.417732;AN=5008;NS=2504;DP=19674;EAS_AF=0.4286;AMR_AF=0.2248;AFR_AF=0.5741;EUR_AF=0.3161;SAS_AF=0.4366;AA=T|||;VT=SNP
7	131340857	rs111551296	C	T	100	PASS	AC=687;AF=0.137181;AN=5008;NS=2504;DP=15057;EAS_AF=0.0139;AMR_AF=0.0735;AFR_AF=0.3449;EUR_AF=0.0775;SAS_AF=0.09;AA=C|||;VT=SNP
7	131341657	rs10480815	T	C	100	PASS	AC=3888;AF=0.776358;AN=5008;NS=2504;DP=13109;EAS_AF=0.5972;AMR_AF=0.7305;AFR_AF=0.6989;EUR_AF=0.9384;SAS_AF=0.9315;AA=T|||;VT=SNP
7	131341869	rs6959227	G	T	100	PASS	AC=3888;AF=0.776358;AN=5008;NS=2504;DP=17664;EAS_AF=0.5972;AMR_AF=0.7291;AFR_AF=0.6997;EUR_AF=0.9384;SAS_AF=0.9315;AA=G|||;VT=SNP
7	131341894	rs73159571	A	C	100	PASS	AC=263;AF=0.052516;AN=5008;NS=2504;DP=18006;EAS_AF=0.0456;AMR_AF=0.0375;AFR_AF=0.0144;EUR_AF=0.0815;SAS_AF=0.092;AA=A|||;VT=SNP
7	131342451	rs6959756	C	T	100	PASS	AC=3880;AF=0.77476;AN=5008;NS=2504;DP=20999;EAS_AF=0.5962;AMR_AF=0.7291;AFR_AF=0.6944;EUR_AF=0.9384;SAS_AF=0.9315;AA=C|||;VT=SNP
7	131342486	rs10235758	T	C	100	PASS	AC=3513;AF=0.701478;AN=5008;NS=2504;DP=20913;EAS_AF=0.5506;AMR_AF=0.6916;AFR_AF=0.6014;EUR_AF=0.8569;SAS_AF=0.8395;AA=T|||;VT=SNP
7	131342809	rs12706984	G	A	100	PASS	AC=2360;AF=0.471246;AN=5008;NS=2504;DP=17830;EAS_AF=0.4236;AMR_AF=0.3905;AFR_AF=0.3427;EUR_AF=0.6193;SAS_AF=0.5992;AA=G|||;VT=SNP
7	131343205	rs12535680	A	G	100	PASS	AC=1521;AF=0.303714;AN=5008;NS=2504;DP=16017;EAS_AF=0.1726;AMR_AF=0.3401;AFR_AF=0.351;EUR_AF=0.3201;SAS_AF=0.3323;AA=A|||;VT=SNP
7	131343219	rs12533329	T	G	100	PASS	AC=3873;AF=0.773363;AN=5008;NS=2504;DP=16367;EAS_AF=0.5942;AMR_AF=0.7291;AFR_AF=0.6906;EUR_AF=0.9384;SAS_AF=0.9315;AA=G|||;VT=SNP
7	131343360	rs12533353	T	C	100	PASS	AC=3873;AF=0.773363;AN=5008;NS=2504;DP=18150;EAS_AF=0.5942;AMR_AF=0.7291;AFR_AF=0.6906;EUR_AF=0.9384;SAS_AF=0.9315;AA=C|||;VT=SNP
7	131343474	rs6947308	T	C	100	PASS	AC=2313;AF=0.461861;AN=5008;NS=2504;DP=17343;EAS_AF=0.4236;AMR_AF=0.3847;AFR_AF=0.3116;EUR_AF=0.6193;SAS_AF=0.5971;AA=T|||;VT=SNP
7	131343761	rs4368921	A	G	100	PASS	AC=2368;AF=0.472843;AN=5008;NS=2504;DP=17693;EAS_AF=0.4236;AMR_AF=0.389;AFR_AF=0.3434;EUR_AF=0.6203;SAS_AF=0.6063;AA=A|||;VT=SNP
7	131344054	rs73159574	G	A	100	PASS	AC=853;AF=0.170327;AN=5008;NS=2504;DP=17762;EAS_AF=0.0923;AMR_AF=0.1383;AFR_AF=0.2905;EUR_AF=0.1421;SAS_AF=0.1401;AA=G|||;VT=SNP
7	131344389	rs67805917	T	C	100	PASS	AC=1806;AF=0.360623;AN=5008;NS=2504;DP=17045;EAS_AF=0.2183;AMR_AF=0.4207;AFR_AF=0.413;EUR_AF=0.3757;SAS_AF=0.3783;AA=T|||;VT=SNP
7	131344425	rs12666564	C	T	100	PASS	AC=2365;AF=0.472244;AN=5008;NS=2504;DP=17589;EAS_AF=0.4236;AMR_AF=0.3876;AFR_AF=0.3427;EUR_AF=0.6193;SAS_AF=0.6063;AA=C|||;VT=SNP
7	131344592	rs117463078	C	T	100	PASS	AC=214;AF=0.0427316;AN=5008;NS=2504;DP=16210;EAS_AF=0.0129;AMR_AF=0.0375;AFR_AF=0.0136;EUR_AF=0.0815;SAS_AF=0.0767;AA=C|||;VT=SNP
7	131345117	rs4993895	T	C	100	PASS	AC=516;AF=0.103035;AN=5008;NS=2504;DP=15517;EAS_AF=0.1111;AMR_AF=0.1023;AFR_AF=0.1664;EUR_AF=0.0596;SAS_AF=0.0542;AA=T|||;VT=SNP
7	131345149	rs9969226	T	C	100	PASS	AC=1112;AF=0.222045;AN=5008;NS=2504;DP=16466;EAS_AF=0.127;AMR_AF=0.2824;AFR_AF=0.2428;EUR_AF=0.2326;SAS_AF=0.2382;AA=T|||;VT=SNP
7	131346195	rs4591971	G	A	100	PASS	AC=820;AF=0.163738;AN=5008;NS=2504;DP=20325;EAS_AF=0.1171;AMR_AF=0.2695;AFR_AF=0.0371;EUR_AF=0.2316;SAS_AF=0.2382;AA=G|||;VT=SNP
7	131347009	rs3885619	T	C	100	PASS	AC=794;AF=0.158546;AN=5008;NS=2504;DP=22433;EAS_AF=0.121;AMR_AF=0.2695;AFR_AF=0.0144;EUR_AF=0.2316;SAS_AF=0.2382;AA=T|||;VT=SNP;EX_TARGET
7	131347181	rs56262957	C	T	100	PASS	AC=566;AF=0.113019;AN=5008;NS=2504;DP=18269;EAS_AF=0.1111;AMR_AF=0.1037;AFR_AF=0.2035;EUR_AF=0.0596;SAS_AF=0.0542;AA=C|||;VT=SNP
7	131347785	rs73159578	G	C	100	PASS	AC=214;AF=0.0427316;AN=5008;NS=2504;DP=18800;EAS_AF=0.0119;AMR_AF=0.0375;AFR_AF=0.0136;EUR_AF=0.0815;SAS_AF=0.0777;AA=G|||;VT=SNP
7	131347961	rs10244455	C	T	100	PASS	AC=721;AF=0.14397;AN=5008;NS=2504;DP=20398;EAS_AF=0.0119;AMR_AF=0.0807;AFR_AF=0.3714;EUR_AF=0.0855;SAS_AF=0.0777;AA=C|||;VT=SNP
7	131348781	rs118069194	A	G	100	PASS	AC=59;AF=0.0117812;AN=5008;NS=2504;DP=16451;EAS_AF=0;AMR_AF=0.0101;AFR_AF=0;EUR_AF=0.0199;SAS_AF=0.0327;AA=A|||;VT=SNP
7	131348808	rs34012949	A	G	100	PASS	AC=751;AF=0.14996;AN=5008;NS=2504;DP=16365;EAS_AF=0.2381;AMR_AF=0.1326;AFR_AF=0.0144;EUR_AF=0.2286;SAS_AF=0.1738;AA=A|||;VT=SNP
7	131348836	rs11765909	G	T	100	PASS	AC=868;AF=0.173323;AN=5008;NS=2504;DP=16452;EAS_AF=0.0119;AMR_AF=0.2248;AFR_AF=0.0643;EUR_AF=0.3827;SAS_AF=0.2352;AA=G|||;VT=SNP
7	131349081	rs11765949	C	T	100	PASS	AC=497;AF=0.0992412;AN=5008;NS=2504;DP=11481;EAS_AF=0.0099;AMR_AF=0.1671;AFR_AF=0.0144;EUR_AF=0.2455;SAS_AF=0.1074;AA=C|||;VT=SNP
7	131349155	rs34067231	G	A	100	PASS	AC=55;AF=0.0109824;AN=5008;NS=2504;DP=14952;EAS_AF=0;AMR_AF=0.0101;AFR_AF=0.0008;EUR_AF=0.0457;SAS_AF=0.001;AA=G|||;VT=SNP
7	131349211	rs147921958	T	G	100	PASS	AC=215;AF=0.0429313;AN=5008;NS=2504;DP=13654;EAS_AF=0.0119;AMR_AF=0.0375;AFR_AF=0.0144;EUR_AF=0.0815;SAS_AF=0.0777;AA=T|||;VT=SNP
7	131349305	rs34843651	A	G	100	PASS	AC=1168;AF=0.233227;AN=5008;NS=2504;DP=16926;EAS_AF=0.131;AMR_AF=0.3184;AFR_AF=0.143;EUR_AF=0.3151;SAS_AF=0.316;AA=A|||;VT=SNP
7	131349343	rs71541546	G	A	100	PASS	AC=1096;AF=0.21885;AN=5008;NS=2504;DP=17910;EAS_AF=0.379;AMR_AF=0.1369;AFR_AF=0.0212;EUR_AF=0.2366;SAS_AF=0.3609;AA=G|||;VT=SNP
7	131349372	rs34042412	A	G	100	PASS	AC=823;AF=0.164337;AN=5008;NS=2504;DP=19409;EAS_AF=0.119;AMR_AF=0.2709;AFR_AF=0.0371;EUR_AF=0.2316;SAS_AF=0.2382;AA=A|||;VT=SNP
7	131350784	rs4521707	A	T	100	PASS	AC=2956;AF=0.590256;AN=5008;NS=2504;DP=20465;EAS_AF=0.5476;AMR_AF=0.5159;AFR_AF=0.4145;EUR_AF=0.7614;SAS_AF=0.7485;AA=A|||;VT=SNP
7	131350898	rs7784841	T	C	100	PASS	AC=1118;AF=0.223243;AN=5008;NS=2504;DP=20331;EAS_AF=0.1181;AMR_AF=0.2853;AFR_AF=0.2526;EUR_AF=0.2336;SAS_AF=0.2372;AA=T|||;VT=SNP
7	131351019	rs11767902	G	C	100	PASS	AC=2053;AF=0.409944;AN=5008;NS=2504;DP=21620;EAS_AF=0.3919;AMR_AF=0.366;AFR_AF=0.1369;EUR_AF=0.6183;SAS_AF=0.6145;AA=G|||;VT=SNP
7	131351602	rs73159580	C	T	100	PASS	AC=216;AF=0.043131;AN=5008;NS=2504;DP=20065;EAS_AF=0.0129;AMR_AF=0.0375;AFR_AF=0.0144;EUR_AF=0.0815;SAS_AF=0.0777;AA=C|||;VT=SNP
7	131351902	rs140112051	A	C	100	PASS	AC=51;AF=0.0101837;AN=5008;NS=2504;DP=18176;EAS_AF=0;AMR_AF=0.0187;AFR_AF=0;EUR_AF=0.0278;SAS_AF=0.0102;AA=A|||;VT=SNP
7	131351982	rs111866353	G	A	100	PASS	AC=491;AF=0.0980431;AN=5008;NS=2504;DP=18878;EAS_AF=0.1111;AMR_AF=0.1037;AFR_AF=0.146;EUR_AF=0.0596;SAS_AF=0.0552;AA=g|||;VT=SNP
7	131352468	rs35187601	G	A	100	PASS	AC=822;AF=0.164137;AN=5008;NS=2504;DP=21091;EAS_AF=0.1171;AMR_AF=0.2723;AFR_AF=0.0371;EUR_AF=0.2336;SAS_AF=0.2362;AA=G|||;VT=SNP
7	131352771	rs140494603	C	T	100	PASS	AC=34;AF=0.00678914;AN=5008;NS=2504;DP=18602;EAS_AF=0;AMR_AF=0.0014;AFR_AF=0.0023;EUR_AF=0.0268;SAS_AF=0.0031;AA=C|||;VT=SNP
7	131352860	rs4620225	G	A	100	PASS	AC=2049;AF=0.409145;AN=5008;NS=2504;DP=17036;EAS_AF=0.3899;AMR_AF=0.3646;AFR_AF=0.1369;EUR_AF=0.6173;SAS_AF=0.6145;AA=G|||;VT=SNP
7	131352867	rs145723333	G	A	100	PASS	AC=215;AF=0.0429313;AN=5008;NS=2504;DP=17003;EAS_AF=0.0129;AMR_AF=0.0375;AFR_AF=0.0136;EUR_AF=0.0815;SAS_AF=0.0777;AA=G|||;VT=SNP
7	131352923	rs138317177	C	T	100	PASS	AC=294;AF=0.0587061;AN=5008;NS=2504;DP=18574;EAS_AF=0.0129;AMR_AF=0.0461;AFR_AF=0.0673;EUR_AF=0.0835;SAS_AF=0.0777;AA=c|||;VT=SNP
7	131353077	rs190972079	G	A	100	PASS	AC=31;AF=0.0061901;AN=5008;NS=2504;DP=17786;EAS_AF=0;AMR_AF=0.0144;AFR_AF=0.0008;EUR_AF=0.0149;SAS_AF=0.0051;AA=G|||;VT=SNP
7	131353094	rs148649778	A	G	100	PASS	AC=12;AF=0.00239617;AN=5008;NS=2504;DP=18056;EAS_AF=0;AMR_AF=0.0014;AFR_AF=0;EUR_AF=0.0099;SAS_AF=0.001;AA=A|||;VT=SNP
7	131353257	rs73726221	G	A	100	PASS	AC=518;AF=0.103435;AN=5008;NS=2504;DP=20486;EAS_AF=0.1111;AMR_AF=0.1037;AFR_AF=0.1664;EUR_AF=0.0596;SAS_AF=0.0552;AA=G|||;VT=SNP
7	131353842	rs10447864	C	T	100	PASS	AC=792;AF=0.158147;AN=5008;NS=2504;DP=16255;EAS_AF=0.1171;AMR_AF=0.2723;AFR_AF=0.0144;EUR_AF=0.2336;SAS_AF=0.2362;AA=c|||;VT=SNP
7	131354246	rs12706985	C	T	100	PASS	AC=750;AF=0.14976;AN=5008;NS=2504;DP=21044;EAS_AF=0.2321;AMR_AF=0.1326;AFR_AF=0.0204;EUR_AF=0.2266;SAS_AF=0.1728;AA=C|||;VT=SNP
7	131354305	rs4570078	G	A	100	PASS	AC=511;AF=0.102037;AN=5008;NS=2504;DP=19923;EAS_AF=0.1111;AMR_AF=0.1009;AFR_AF=0.1626;EUR_AF=0.0596;SAS_AF=0.0552;AA=G|||;VT=SNP
7	131355670	rs73726223	C	G	100	PASS	AC=524;AF=0.104633;AN=5008;NS=2504;DP=18678;EAS_AF=0.1111;AMR_AF=0.1009;AFR_AF=0.1725;EUR_AF=0.0596;SAS_AF=0.0552;AA=C|||;VT=SNP
7	131356066	rs11978264	G	A	100	PASS	AC=517;AF=0.103235;AN=5008;NS=2504;DP=20490;EAS_AF=0.1111;AMR_AF=0.1009;AFR_AF=0.1672;EUR_AF=0.0596;SAS_AF=0.0552;AA=G|||;VT=SNP
7	131356070	rs35194410	T	G	100	PASS	AC=825;AF=0.164736;AN=5008;NS=2504;DP=20552;EAS_AF=0.1181;AMR_AF=0.2723;AFR_AF=0.0386;EUR_AF=0.2336;SAS_AF=0.2362;AA=T|||;VT=SNP
7	131356102	rs34880644	A	G	100	PASS	AC=2065;AF=0.41234;AN=5008;NS=2504;DP=20453;EAS_AF=0.3929;AMR_AF=0.3689;AFR_AF=0.143;EUR_AF=0.6173;SAS_AF=0.6166;AA=A|||;VT=SNP
7	131356470	rs73159585	T	C	100	PASS	AC=215;AF=0.0429313;AN=5008;NS=2504;DP=22734;EAS_AF=0.0129;AMR_AF=0.0375;AFR_AF=0.0136;EUR_AF=0.0815;SAS_AF=0.0777;AA=T|||;VT=SNP
7	131357230	rs147017209	C	T	100	PASS	AC=215;AF=0.0429313;AN=5008;NS=2504;DP=20452;EAS_AF=0.0129;AMR_AF=0.0375;AFR_AF=0.0136;EUR_AF=0.0815;SAS_AF=0.0777;AA=C|||;VT=SNP
7	131357427	rs7806338	G	T	100	PASS	AC=538;AF=0.107428;AN=5008;NS=2504;DP=16751;EAS_AF=0.1111;AMR_AF=0.1009;AFR_AF=0.1838;EUR_AF=0.0596;SAS_AF=0.0542;AA=G|||;VT=SNP
7	131357573	rs73159587	G	C	100	PASS	AC=215;AF=0.0429313;AN=5008;NS=2504;DP=21441;EAS_AF=0.0129;AMR_AF=0.0375;AFR_AF=0.0136;EUR_AF=0.0815;SAS_AF=0.0777;AA=G|||;VT=SNP
7	131357912	rs12537566	C	G	100	PASS	AC=2816;AF=0.5623;AN=5008;NS=2504;DP=21059;EAS_AF=0.5149;AMR_AF=0.5072;AFR_AF=0.3396;EUR_AF=0.7584;SAS_AF=0.7495;AA=C|||;VT=SNP
7	131358281	rs4078096	C	T	100	PASS	AC=2282;AF=0.455671;AN=5008;NS=2504;DP=21289;EAS_AF=0.4067;AMR_AF=0.4063;AFR_AF=0.1566;EUR_AF=0.6988;SAS_AF=0.6953;AA=C|||;VT=SNP
7	131358391	rs4074204	G	A	100	PASS	AC=591;AF=0.118011;AN=5008;NS=2504;DP=20436;EAS_AF=0.1111;AMR_AF=0.1037;AFR_AF=0.2216;EUR_AF=0.0606;SAS_AF=0.0542;AA=G|||;VT=SNP
7	131358612	rs75817950	C	T	100	PASS	AC=81;AF=0.0161741;AN=5008;NS=2504;DP=19027;EAS_AF=0;AMR_AF=0.0245;AFR_AF=0.0008;EUR_AF=0.0378;SAS_AF=0.0256;AA=C|||;VT=SNP
7	131358821	rs75280523	C	T	100	PASS	AC=51;AF=0.0101837;AN=5008;NS=2504;DP=20555;EAS_AF=0;AMR_AF=0.0317;AFR_AF=0.0008;EUR_AF=0.0229;SAS_AF=0.0051;AA=C|||;VT=SNP
7	131358838	rs34044904	G	T	100	PASS	AC=2059;AF=0.411142;AN=5008;NS=2504;DP=20093;EAS_AF=0.3948;AMR_AF=0.3689;AFR_AF=0.1377;EUR_AF=0.6173;SAS_AF=0.6155;AA=G|||;VT=SNP
7	131359008	rs4075268	C	T	100	PASS	AC=1165;AF=0.232628;AN=5008;NS=2504;DP=18720;EAS_AF=0.1111;AMR_AF=0.1499;AFR_AF=0.6293;EUR_AF=0.0636;SAS_AF=0.0542;AA=C|||;VT=SNP
7	131359276	rs79437148	G	A	100	PASS	AC=59;AF=0.0117812;AN=5008;NS=2504;DP=17898;EAS_AF=0;AMR_AF=0.0101;AFR_AF=0;EUR_AF=0.0199;SAS_AF=0.0327;AA=G|||;VT=SNP
7	131359490	rs34674527	G	T	100	PASS	AC=833;AF=0.166334;AN=5008;NS=2504;DP=19553;EAS_AF=0.1181;AMR_AF=0.2709;AFR_AF=0.0371;EUR_AF=0.2336;SAS_AF=0.2474;AA=T|||;VT=SNP
7	131359571	rs34885425	C	T	100	PASS	AC=26;AF=0.00519169;AN=5008;NS=2504;DP=18370;EAS_AF=0;AMR_AF=0.0086;AFR_AF=0;EUR_AF=0.0189;SAS_AF=0.001;AA=C|||;VT=SNP
7	131359656	rs34059266	T	C	100	PASS	AC=742;AF=0.148163;AN=5008;NS=2504;DP=17433;EAS_AF=0.2321;AMR_AF=0.1311;AFR_AF=0.0144;EUR_AF=0.2266;SAS_AF=0.1738;AA=T|||;VT=SNP
7	131359675	rs6970819	T	C	100	PASS	AC=2066;AF=0.41254;AN=5008;NS=2504;DP=17727;EAS_AF=0.3948;AMR_AF=0.3689;AFR_AF=0.143;EUR_AF=0.6173;SAS_AF=0.6155;AA=T|||;VT=SNP
7	131360225	rs73163105	C	T	100	PASS	AC=815;AF=0.16274;AN=5008;NS=2504;DP=22210;EAS_AF=0.1161;AMR_AF=0.2738;AFR_AF=0.0318;EUR_AF=0.2336;SAS_AF=0.2362;AA=C|||;VT=SNP
7	131360226	rs73163106	A	G	100	PASS	AC=990;AF=0.197684;AN=5008;NS=2504;DP=22194;EAS_AF=0.1181;AMR_AF=0.2824;AFR_AF=0.1573;EUR_AF=0.2336;SAS_AF=0.2372;AA=A|||;VT=SNP
7	131360291	rs78484997	T	C	100	PASS	AC=43;AF=0.00858626;AN=5008;NS=2504;DP=20477;EAS_AF=0;AMR_AF=0.0144;AFR_AF=0.0008;EUR_AF=0.0298;SAS_AF=0.002;AA=T|||;VT=SNP
7	131360333	rs76352783	T	C	100	PASS	AC=266;AF=0.053115;AN=5008;NS=2504;DP=19402;EAS_AF=0.1111;AMR_AF=0.085;AFR_AF=0.0023;EUR_AF=0.0577;SAS_AF=0.0348;AA=T|||;VT=SNP
7	131360348	rs12673053	C	T	100	PASS	AC=2566;AF=0.51238;AN=5008;NS=2504;DP=19132;EAS_AF=0.4077;AMR_AF=0.4236;AFR_AF=0.3601;EUR_AF=0.7018;SAS_AF=0.6943;AA=C|||;VT=SNP
7	131360349	rs12706986	G	A	100	PASS	AC=806;AF=0.160942;AN=5008;NS=2504;DP=19041;EAS_AF=0.1181;AMR_AF=0.2738;AFR_AF=0.0234;EUR_AF=0.2336;SAS_AF=0.2362;AA=G|||;VT=SNP
7	131360928	rs11765576	A	C	100	PASS	AC=2066;AF=0.41254;AN=5008;NS=2504;DP=20151;EAS_AF=0.3948;AMR_AF=0.3689;AFR_AF=0.143;EUR_AF=0.6173;SAS_AF=0.6155;AA=A|||;VT=SNP
7	131361319	rs6957161	A	G	100	PASS	AC=3034;AF=0.605831;AN=5008;NS=2504;DP=15944;EAS_AF=0.5188;AMR_AF=0.5159;AFR_AF=0.4962;EUR_AF=0.7594;SAS_AF=0.7495;AA=A|||;VT=SNP
7	131362001	rs6965244	T	G	100	PASS	AC=998;AF=0.199281;AN=5008;NS=2504;DP=21483;EAS_AF=0.119;AMR_AF=0.2839;AFR_AF=0.1626;EUR_AF=0.2336;SAS_AF=0.2362;AA=T|||;VT=SNP
7	131362013	rs142270731	T	C	100	PASS	AC=83;AF=0.0165735;AN=5008;NS=2504;DP=21195;EAS_AF=0;AMR_AF=0.0288;AFR_AF=0.0015;EUR_AF=0.0427;SAS_AF=0.0184;AA=T|||;VT=SNP
7	131362948	rs6970398	T	C	100	PASS	AC=2356;AF=0.470447;AN=5008;NS=2504;DP=16005;EAS_AF=0.131;AMR_AF=0.5476;AFR_AF=0.5749;EUR_AF=0.6203;SAS_AF=0.4703;AA=T|||;VT=SNP
7	131362955	rs6950196	A	G	100	PASS	AC=2356;AF=0.470447;AN=5008;NS=2504;DP=15967;EAS_AF=0.131;AMR_AF=0.5476;AFR_AF=0.5749;EUR_AF=0.6203;SAS_AF=0.4703;AA=A|||;VT=SNP
7	131363167	rs10215358	C	T	100	PASS	AC=2355;AF=0.470248;AN=5008;NS=2504;DP=18233;EAS_AF=0.131;AMR_AF=0.5476;AFR_AF=0.5741;EUR_AF=0.6203;SAS_AF=0.4703;AA=C|||;VT=SNP
7	131363452	rs11764710	G	A	100	PASS	AC=872;AF=0.174121;AN=5008;NS=2504;DP=16543;EAS_AF=0.0119;AMR_AF=0.2277;AFR_AF=0.0643;EUR_AF=0.3847;SAS_AF=0.2352;AA=G|||;VT=SNP
7	131364123	rs34018960	C	T	100	PASS	AC=1187;AF=0.237021;AN=5008;NS=2504;DP=15108;EAS_AF=0.3829;AMR_AF=0.1412;AFR_AF=0.0726;EUR_AF=0.2336;SAS_AF=0.3804;AA=C|||;VT=SNP
7	131364884	rs67592145	C	A	100	PASS	AC=983;AF=0.196286;AN=5008;NS=2504;DP=18404;EAS_AF=0.1151;AMR_AF=0.2795;AFR_AF=0.1573;EUR_AF=0.2336;SAS_AF=0.2352;AA=c|||;VT=SNP
7	131365013	rs6961290	C	A	100	PASS	AC=1858;AF=0.371006;AN=5008;NS=2504;DP=20227;EAS_AF=0.13;AMR_AF=0.5058;AFR_AF=0.2224;EUR_AF=0.6183;SAS_AF=0.4703;AA=C|||;VT=SNP
7	131365056	rs62467954	A	G	100	PASS	AC=872;AF=0.174121;AN=5008;NS=2504;DP=19880;EAS_AF=0.0119;AMR_AF=0.2262;AFR_AF=0.0651;EUR_AF=0.3847;SAS_AF=0.2352;AA=A|||;VT=SNP
7	131365153	rs62467955	A	G	100	PASS	AC=872;AF=0.174121;AN=5008;NS=2504;DP=19378;EAS_AF=0.0119;AMR_AF=0.2262;AFR_AF=0.0651;EUR_AF=0.3847;SAS_AF=0.2352;AA=A|||;VT=SNP
7	131365443	rs7795093	G	A	100	PASS	AC=1149;AF=0.229433;AN=5008;NS=2504;DP=20202;EAS_AF=0.0119;AMR_AF=0.2435;AFR_AF=0.2632;EUR_AF=0.3877;SAS_AF=0.2352;AA=G|||;VT=SNP
7	131365677	rs73163110	T	C	100	PASS	AC=823;AF=0.164337;AN=5008;NS=2504;DP=18508;EAS_AF=0.1181;AMR_AF=0.2723;AFR_AF=0.0371;EUR_AF=0.2336;SAS_AF=0.2362;AA=T|||;VT=SNP
7	131365771	rs112519652	G	A	100	PASS	AC=548;AF=0.109425;AN=5008;NS=2504;DP=18866;EAS_AF=0.1111;AMR_AF=0.1009;AFR_AF=0.1914;EUR_AF=0.0596;SAS_AF=0.0542;AA=G|||;VT=SNP
7	131365844	rs62467956	G	C	100	PASS	AC=872;AF=0.174121;AN=5008;NS=2504;DP=18635;EAS_AF=0.0129;AMR_AF=0.2262;AFR_AF=0.0643;EUR_AF=0.3847;SAS_AF=0.2352;AA=G|||;VT=SNP
7	131366123	rs7782548	T	A	100	PASS	AC=1979;AF=0.395168;AN=5008;NS=2504;DP=26272;EAS_AF=0.13;AMR_AF=0.5159;AFR_AF=0.3071;EUR_AF=0.6203;SAS_AF=0.4703;AA=T|||;VT=SNP
7	131366181	rs73723308	A	G	100	PASS	AC=548;AF=0.109425;AN=5008;NS=2504;DP=29523;EAS_AF=0.1111;AMR_AF=0.1009;AFR_AF=0.1914;EUR_AF=0.0596;SAS_AF=0.0542;AA=a|||;VT=SNP
7	131366183	rs62467957	A	G	100	PASS	AC=1980;AF=0.395367;AN=5008;NS=2504;DP=29419;EAS_AF=0.13;AMR_AF=0.5159;AFR_AF=0.3079;EUR_AF=0.6203;SAS_AF=0.4703;AA=A|||;VT=SNP
7	131366774	rs12536710	G	C	100	PASS	AC=1850;AF=0.369409;AN=5008;NS=2504;DP=20489;EAS_AF=0.13;AMR_AF=0.5058;AFR_AF=0.2224;EUR_AF=0.6183;SAS_AF=0.4622;AA=-|||;VT=SNP
7	131366818	rs78478416	A	G	100	PASS	AC=159;AF=0.0317492;AN=5008;NS=2504;DP=21019;EAS_AF=0.002;AMR_AF=0.0259;AFR_AF=0.003;EUR_AF=0.0736;SAS_AF=0.0624;AA=-|||;VT=SNP
7	131366872	rs11972094	A	C	100	PASS	AC=548;AF=0.109425;AN=5008;NS=2504;DP=21275;EAS_AF=0.1111;AMR_AF=0.1009;AFR_AF=0.1914;EUR_AF=0.0596;SAS_AF=0.0542;AA=-|||;VT=SNP
7	131366962	rs12536699	C	T	100	PASS	AC=2475;AF=0.494209;AN=5008;NS=2504;DP=11417;EAS_AF=0.13;AMR_AF=0.5548;AFR_AF=0.6604;EUR_AF=0.6223;SAS_AF=0.4703;AA=-|||;VT=SNP
7	131367098	rs12536763	G	A	100	PASS	AC=1980;AF=0.395367;AN=5008;NS=2504;DP=20574;EAS_AF=0.13;AMR_AF=0.5159;AFR_AF=0.3079;EUR_AF=0.6203;SAS_AF=0.4703;AA=-|||;VT=SNP
7	131367312	rs138588481	C	T	100	PASS	AC=217;AF=0.0433307;AN=5008;NS=2504;DP=16315;EAS_AF=0.0129;AMR_AF=0.0375;AFR_AF=0.0144;EUR_AF=0.0805;SAS_AF=0.0798;AA=-|||;VT=SNP
7	131367992	rs73723310	G	A	100	PASS	AC=551;AF=0.110024;AN=5008;NS=2504;DP=19893;EAS_AF=0.1111;AMR_AF=0.1009;AFR_AF=0.1936;EUR_AF=0.0596;SAS_AF=0.0542;AA=-|||;VT=SNP
7	131368172	rs34400273	T	G	100	PASS	AC=1985;AF=0.396366;AN=5008;NS=2504;DP=19070;EAS_AF=0.13;AMR_AF=0.5173;AFR_AF=0.3109;EUR_AF=0.6203;SAS_AF=0.4703;AA=-|||;VT=SNP
7	131368197	rs35111565	G	A	100	PASS	AC=1977;AF=0.394768;AN=5008;NS=2504;DP=19278;EAS_AF=0.13;AMR_AF=0.5159;AFR_AF=0.3056;EUR_AF=0.6203;SAS_AF=0.4703;AA=-|||;VT=SNP
7	131368505	rs35253465	T	C	100	PASS	AC=1184;AF=0.236422;AN=5008;NS=2504;DP=18525;EAS_AF=0.38;AMR_AF=0.1412;AFR_AF=0.0726;EUR_AF=0.2336;SAS_AF=0.3804;AA=-|||;VT=SNP
7	131368528	rs73723311	A	G	100	PASS	AC=559;AF=0.111621;AN=5008;NS=2504;DP=18031;EAS_AF=0.1111;AMR_AF=0.1009;AFR_AF=0.1936;EUR_AF=0.0596;SAS_AF=0.0624;AA=-|||;VT=SNP
7	131368727	rs73163113	G	T	100	PASS	AC=217;AF=0.0433307;AN=5008;NS=2504;DP=19235;EAS_AF=0.0129;AMR_AF=0.0375;AFR_AF=0.0144;EUR_AF=0.0805;SAS_AF=0.0798;AA=-|||;VT=SNP
7	131368776	rs140776877	C	T	100	PASS	AC=48;AF=0.00958466;AN=5008;NS=2504;DP=18919;EAS_AF=0;AMR_AF=0.0159;AFR_AF=0;EUR_AF=0.0278;SAS_AF=0.0092;AA=-|||;VT=SNP
7	131368880	rs73723313	G	A	100	PASS	AC=550;AF=0.109824;AN=5008;NS=2504;DP=19985;EAS_AF=0.1111;AMR_AF=0.1009;AFR_AF=0.1868;EUR_AF=0.0596;SAS_AF=0.0624;AA=-|||;VT=SNP
7	131368937	rs80120558	C	G	100	PASS	AC=134;AF=0.0267572;AN=5008;NS=2504;DP=19505;EAS_AF=0.002;AMR_AF=0.0288;AFR_AF=0.0061;EUR_AF=0.0736;SAS_AF=0.0307;AA=-|||;VT=SNP
7	131369254	rs117526226	C	A	100	PASS	AC=73;AF=0.0145767;AN=5008;NS=2504;DP=16547;EAS_AF=0;AMR_AF=0.0029;AFR_AF=0.0008;EUR_AF=0.0169;SAS_AF=0.0542;AA=-|||;VT=SNP
7	131369298	rs4348414	C	T	100	PASS	AC=2903;AF=0.579673;AN=5008;NS=2504;DP=17986;EAS_AF=0.2421;AMR_AF=0.5086;AFR_AF=0.851;EUR_AF=0.6382;SAS_AF=0.5511;AA=-|||;VT=SNP
7	131369410	rs113930526	C	T	100	PASS	AC=218;AF=0.0435304;AN=5008;NS=2504;DP=16198;EAS_AF=0.0129;AMR_AF=0.0375;AFR_AF=0.0144;EUR_AF=0.0815;SAS_AF=0.0798;AA=-|||;VT=SNP
7	131369544	rs143154788	C	T	100	PASS	AC=217;AF=0.0433307;AN=5008;NS=2504;DP=13601;EAS_AF=0.0129;AMR_AF=0.0375;AFR_AF=0.0144;EUR_AF=0.0815;SAS_AF=0.0787;AA=c|||;VT=SNP
7	131370039	rs11761231	T	C	100	PASS	AC=2838;AF=0.566693;AN=5008;NS=2504;DP=20419;EAS_AF=0.2421;AMR_AF=0.5058;AFR_AF=0.8033;EUR_AF=0.6382;SAS_AF=0.5511;AA=C|||;VT=SNP
7	131370915	rs4401787	A	G	100	PASS	AC=1483;AF=0.296126;AN=5008;NS=2504;DP=18947;EAS_AF=0.3393;AMR_AF=0.3429;AFR_AF=0.1558;EUR_AF=0.2962;SAS_AF=0.408;AA=G|||;VT=SNP
7	131370920	rs4276626	A	T	100	PASS	AC=1508;AF=0.301118;AN=5008;NS=2504;DP=19058;EAS_AF=0.3413;AMR_AF=0.3429;AFR_AF=0.1702;EUR_AF=0.2992;SAS_AF=0.409;AA=A|||;VT=SNP
7	131371479	rs4076936	C	T	100	PASS	AC=693;AF=0.138379;AN=5008;NS=2504;DP=18233;EAS_AF=0.1667;AMR_AF=0.1657;AFR_AF=0.0129;EUR_AF=0.2515;SAS_AF=0.1431;AA=c|||;VT=SNP
7	131371499	rs10276527	G	A	100	PASS	AC=581;AF=0.116014;AN=5008;NS=2504;DP=18460;EAS_AF=0.0119;AMR_AF=0.0692;AFR_AF=0.264;EUR_AF=0.0934;SAS_AF=0.0798;AA=g|||;VT=SNP
7	131371583	rs4076266	T	C	100	PASS	AC=529;AF=0.105631;AN=5008;NS=2504;DP=17696;EAS_AF=0.0119;AMR_AF=0.0663;AFR_AF=0.2277;EUR_AF=0.0924;SAS_AF=0.0787;AA=c|||;VT=SNP
7	131371921	rs4073301	A	G	100	PASS	AC=365;AF=0.0728834;AN=5008;NS=2504;DP=19816;EAS_AF=0.0704;AMR_AF=0.1009;AFR_AF=0.003;EUR_AF=0.1064;SAS_AF=0.1155;AA=a|||;VT=SNP
7	131372004	rs117427357	G	A	100	PASS	AC=29;AF=0.00579073;AN=5008;NS=2504;DP=19416;EAS_AF=0;AMR_AF=0.0058;AFR_AF=0.0015;EUR_AF=0.0229;SAS_AF=0;AA=g|||;VT=SNP
7	131372051	rs4076265	C	T	100	PASS	AC=844;AF=0.16853;AN=5008;NS=2504;DP=18615;EAS_AF=0.1776;AMR_AF=0.1268;AFR_AF=0.1127;EUR_AF=0.2286;SAS_AF=0.2025;AA=t|||;VT=SNP
7	131372332	rs4412295	A	G	100	PASS	AC=3702;AF=0.739217;AN=5008;NS=2504;DP=17845;EAS_AF=0.6131;AMR_AF=0.6974;AFR_AF=0.6551;EUR_AF=0.8946;SAS_AF=0.8528;AA=G|||;VT=SNP
7	131372394	rs6970896	C	G	100	PASS	AC=2734;AF=0.545927;AN=5008;NS=2504;DP=18878;EAS_AF=0.4494;AMR_AF=0.5764;AFR_AF=0.289;EUR_AF=0.7485;SAS_AF=0.7628;AA=g|||;VT=SNP
7	131372395	rs139160740	C	T	100	PASS	AC=38;AF=0.00758786;AN=5008;NS=2504;DP=18994;EAS_AF=0;AMR_AF=0.0101;AFR_AF=0.0008;EUR_AF=0.0258;SAS_AF=0.0041;AA=c|||;VT=SNP
7	131372719	rs79473088	G	T	100	PASS	AC=641;AF=0.127995;AN=5008;NS=2504;DP=16535;EAS_AF=0.2411;AMR_AF=0.2392;AFR_AF=0.0098;EUR_AF=0.1233;SAS_AF=0.0971;AA=G|||;VT=SNP
7	131372785	rs111346731	G	A	100	PASS	AC=355;AF=0.0708866;AN=5008;NS=2504;DP=16684;EAS_AF=0.0139;AMR_AF=0.0476;AFR_AF=0.1036;EUR_AF=0.0895;SAS_AF=0.0828;AA=G|||;VT=SNP
7	131372974	rs10261811	C	T	100	PASS	AC=772;AF=0.154153;AN=5008;NS=2504;DP=16640;EAS_AF=0.1954;AMR_AF=0.111;AFR_AF=0.1997;EUR_AF=0.1541;SAS_AF=0.0808;AA=C|||;VT=SNP
7	131373157	rs11769064	C	G	100	PASS	AC=3319;AF=0.66274;AN=5008;NS=2504;DP=22818;EAS_AF=0.5665;AMR_AF=0.6844;AFR_AF=0.4206;EUR_AF=0.8867;SAS_AF=0.8436;AA=G|||;VT=SNP
7	131373213	rs11769128	G	A	100	PASS	AC=2139;AF=0.427117;AN=5008;NS=2504;DP=23152;EAS_AF=0.3542;AMR_AF=0.5144;AFR_AF=0.1044;EUR_AF=0.6471;SAS_AF=0.6503;AA=G|||;VT=SNP
7	131373379	rs6976635	G	A	100	PASS	AC=502;AF=0.10024;AN=5008;NS=2504;DP=19407;EAS_AF=0.0139;AMR_AF=0.062;AFR_AF=0.205;EUR_AF=0.0775;SAS_AF=0.0982;AA=G|||;VT=SNP
7	131373655	rs11769875	C	A	100	PASS	AC=2130;AF=0.425319;AN=5008;NS=2504;DP=20574;EAS_AF=0.3542;AMR_AF=0.5144;AFR_AF=0.0946;EUR_AF=0.6501;SAS_AF=0.6513;AA=C|||;VT=SNP
7	131374165	rs10954323	T	C	100	PASS	AC=3283;AF=0.655551;AN=5008;NS=2504;DP=15525;EAS_AF=0.376;AMR_AF=0.6182;AFR_AF=0.7542;EUR_AF=0.7316;SAS_AF=0.7587;AA=t|||;VT=SNP
7	131374305	rs73723316	C	T	100	PASS	AC=852;AF=0.170128;AN=5008;NS=2504;DP=11982;EAS_AF=0.0109;AMR_AF=0.0735;AFR_AF=0.5015;EUR_AF=0.0666;SAS_AF=0.0613;AA=C|||;VT=SNP
7	131374455	rs11770094	C	T	100	PASS	AC=2127;AF=0.42472;AN=5008;NS=2504;DP=17130;EAS_AF=0.3601;AMR_AF=0.5245;AFR_AF=0.0908;EUR_AF=0.6511;SAS_AF=0.6391;AA=C|||;VT=SNP
7	131374533	rs12112170	A	G	100	PASS	AC=776;AF=0.154952;AN=5008;NS=2504;DP=17194;EAS_AF=0.0149;AMR_AF=0.0778;AFR_AF=0.3933;EUR_AF=0.0805;SAS_AF=0.1084;AA=G|||;VT=SNP
7	131374946	rs11771003	G	A	100	PASS	AC=2052;AF=0.409744;AN=5008;NS=2504;DP=19464;EAS_AF=0.3284;AMR_AF=0.5288;AFR_AF=0.0431;EUR_AF=0.668;SAS_AF=0.6391;AA=G|||;VT=SNP
7	131374965	rs9656401	G	A	100	PASS	AC=2882;AF=0.575479;AN=5008;NS=2504;DP=19637;EAS_AF=0.3472;AMR_AF=0.5965;AFR_AF=0.4894;EUR_AF=0.7336;SAS_AF=0.7495;AA=G|||;VT=SNP
7	131375044	rs117457898	C	T	100	PASS	AC=77;AF=0.0153754;AN=5008;NS=2504;DP=19065;EAS_AF=0;AMR_AF=0.0144;AFR_AF=0.0113;EUR_AF=0.0348;SAS_AF=0.0174;AA=C|||;VT=SNP
7	131375202	rs12538772	C	T	100	PASS	AC=2998;AF=0.598642;AN=5008;NS=2504;DP=15100;EAS_AF=0.3978;AMR_AF=0.6009;AFR_AF=0.5265;EUR_AF=0.7376;SAS_AF=0.7587;AA=C|||;VT=SNP
7	131375332	rs6949155	G	C	100	PASS	AC=3712;AF=0.741214;AN=5008;NS=2504;DP=17192;EAS_AF=0.6647;AMR_AF=0.7911;AFR_AF=0.7496;EUR_AF=0.7366;SAS_AF=0.7781;AA=C|||;VT=SNP
7	131375360	rs6467383	C	T	100	PASS	AC=2682;AF=0.535543;AN=5008;NS=2504;DP=16816;EAS_AF=0.381;AMR_AF=0.5591;AFR_AF=0.4418;EUR_AF=0.673;SAS_AF=0.6636;AA=C|||;VT=SNP
7	131375380	rs6969195	T	A	100	PASS	AC=2448;AF=0.488818;AN=5008;NS=2504;DP=16645;EAS_AF=0.381;AMR_AF=0.5447;AFR_AF=0.2731;EUR_AF=0.673;SAS_AF=0.6626;AA=T|||;VT=SNP
7	131375635	rs77537290	G	A	100	PASS	AC=286;AF=0.0571086;AN=5008;NS=2504;DP=18437;EAS_AF=0.001;AMR_AF=0.0504;AFR_AF=0.0129;EUR_AF=0.1113;SAS_AF=0.1237;AA=G|||;VT=SNP
7	131376102	rs73163121	G	A	100	PASS	AC=33;AF=0.00658946;AN=5008;NS=2504;DP=17550;EAS_AF=0;AMR_AF=0.0058;AFR_AF=0;EUR_AF=0.0278;SAS_AF=0.001;AA=G|||;VT=SNP
7	131376557	rs73163122	G	C	100	PASS	AC=33;AF=0.00658946;AN=5008;NS=2504;DP=19840;EAS_AF=0;AMR_AF=0.0058;AFR_AF=0;EUR_AF=0.0278;SAS_AF=0.001;AA=G|||;VT=SNP
7	131377236	rs35550244	C	T	100	PASS	AC=63;AF=0.0125799;AN=5008;NS=2504;DP=16753;EAS_AF=0.002;AMR_AF=0.0173;AFR_AF=0.003;EUR_AF=0.0427;SAS_AF=0.002;AA=C|||;VT=SNP
7	131377626	rs77517800	C	T	100	PASS	AC=280;AF=0.0559105;AN=5008;NS=2504;DP=17040;EAS_AF=0.001;AMR_AF=0.0504;AFR_AF=0.0121;EUR_AF=0.1113;SAS_AF=0.1186;AA=C|||;VT=SNP
7	131379903	rs73163123	G	T	100	PASS	AC=791;AF=0.157947;AN=5008;NS=2504;DP=19659;EAS_AF=0.2103;AMR_AF=0.1009;AFR_AF=0.2171;EUR_AF=0.1342;SAS_AF=0.089;AA=G|||;VT=SNP
7	131380008	rs4076505	T	C	100	PASS	AC=4283;AF=0.855232;AN=5008;NS=2504;DP=19444;EAS_AF=0.8363;AMR_AF=0.8718;AFR_AF=0.9327;EUR_AF=0.829;SAS_AF=0.7853;AA=C|||;VT=SNP
7	131380195	rs10232534	G	A	100	PASS	AC=1672;AF=0.333866;AN=5008;NS=2504;DP=16249;EAS_AF=0.4683;AMR_AF=0.3055;AFR_AF=0.5598;EUR_AF=0.1421;SAS_AF=0.1074;AA=A|||;VT=SNP
7	131380208	rs73163124	T	C	100	PASS	AC=793;AF=0.158347;AN=5008;NS=2504;DP=15884;EAS_AF=0.2103;AMR_AF=0.1009;AFR_AF=0.2171;EUR_AF=0.1352;SAS_AF=0.09;AA=-|||;VT=SNP
7	131381369	rs4731806	G	A	100	PASS	AC=4235;AF=0.845647;AN=5008;NS=2504;DP=19289;EAS_AF=0.8294;AMR_AF=0.866;AFR_AF=0.9115;EUR_AF=0.826;SAS_AF=0.7791;AA=A|||;VT=SNP
7	131381498	rs10266232	A	C	100	PASS	AC=1310;AF=0.261581;AN=5008;NS=2504;DP=23034;EAS_AF=0.4008;AMR_AF=0.2824;AFR_AF=0.3472;EUR_AF=0.1471;SAS_AF=0.1053;AA=A|||;VT=SNP
7	131381695	rs6467384	A	G	100	PASS	AC=1028;AF=0.205272;AN=5008;NS=2504;DP=18761;EAS_AF=0.1548;AMR_AF=0.1599;AFR_AF=0.2231;EUR_AF=0.2078;SAS_AF=0.2628;AA=A|||;VT=SNP
7	131381770	rs58289504	C	A	100	PASS	AC=428;AF=0.0854633;AN=5008;NS=2504;DP=19722;EAS_AF=0.0962;AMR_AF=0.085;AFR_AF=0.0083;EUR_AF=0.1103;SAS_AF=0.1534;AA=C|||;VT=SNP
7	131381906	rs12669428	A	G	100	PASS	AC=2096;AF=0.41853;AN=5008;NS=2504;DP=20987;EAS_AF=0.4871;AMR_AF=0.3559;AFR_AF=0.2648;EUR_AF=0.5457;SAS_AF=0.4693;AA=A|||;VT=SNP
7	131382635	rs189219855	T	C	100	PASS	AC=25;AF=0.00499201;AN=5008;NS=2504;DP=15021;EAS_AF=0;AMR_AF=0.0101;AFR_AF=0;EUR_AF=0.0109;SAS_AF=0.0072;AA=T|||;VT=SNP
7	131382659	rs10237717	T	A	100	PASS	AC=1444;AF=0.288339;AN=5008;NS=2504;DP=13292;EAS_AF=0.1409;AMR_AF=0.3026;AFR_AF=0.3986;EUR_AF=0.2843;SAS_AF=0.2853;AA=A|||;VT=SNP
7	131382721	rs75123507	G	A	100	PASS	AC=30;AF=0.00599042;AN=5008;NS=2504;DP=16321;EAS_AF=0;AMR_AF=0.0043;AFR_AF=0.0015;EUR_AF=0.0249;SAS_AF=0;AA=A|||;VT=SNP
7	131383556	rs10282190	C	T	100	PASS	AC=2636;AF=0.526358;AN=5008;NS=2504;DP=19614;EAS_AF=0.374;AMR_AF=0.4323;AFR_AF=0.907;EUR_AF=0.3588;SAS_AF=0.408;AA=T|||;VT=SNP
7	131384619	rs36001745	A	T	100	PASS	AC=1089;AF=0.217452;AN=5008;NS=2504;DP=20399;EAS_AF=0.1379;AMR_AF=0.281;AFR_AF=0.1687;EUR_AF=0.2744;SAS_AF=0.2618;AA=A|||;VT=SNP
7	131384742	rs34821501	G	A	100	PASS	AC=46;AF=0.0091853;AN=5008;NS=2504;DP=21221;EAS_AF=0;AMR_AF=0.0086;AFR_AF=0.0023;EUR_AF=0.0348;SAS_AF=0.002;AA=G|||;VT=SNP
7	131385097	rs36032805	T	C	100	PASS	AC=1775;AF=0.354433;AN=5008;NS=2504;DP=24334;EAS_AF=0.1379;AMR_AF=0.3199;AFR_AF=0.6619;EUR_AF=0.2753;SAS_AF=0.2679;AA=C|||;VT=SNP
7	131385220	rs10231383	G	A	100	PASS	AC=771;AF=0.153954;AN=5008;NS=2504;DP=23327;EAS_AF=0.2341;AMR_AF=0.1153;AFR_AF=0.174;EUR_AF=0.0845;SAS_AF=0.1431;AA=G|||;VT=SNP
7	131386505	rs12706987	A	G	100	PASS	AC=1594;AF=0.318291;AN=5008;NS=2504;DP=20265;EAS_AF=0.1478;AMR_AF=0.3069;AFR_AF=0.5227;EUR_AF=0.2753;SAS_AF=0.2699;AA=G|||;VT=SNP
7	131386673	rs34615036	A	T	100	PASS	AC=997;AF=0.199081;AN=5008;NS=2504;DP=18157;EAS_AF=0.1379;AMR_AF=0.2695;AFR_AF=0.0991;EUR_AF=0.2744;SAS_AF=0.2699;AA=A|||;VT=SNP
7	131387145	rs11978012	T	C	100	PASS	AC=2558;AF=0.510783;AN=5008;NS=2504;DP=19657;EAS_AF=0.378;AMR_AF=0.4352;AFR_AF=0.8366;EUR_AF=0.3618;SAS_AF=0.4141;AA=C|||;VT=SNP
7	131387550	rs71541565	C	T	100	PASS	AC=11;AF=0.00219649;AN=5008;NS=2504;DP=19031;EAS_AF=0;AMR_AF=0.0029;AFR_AF=0;EUR_AF=0.0089;SAS_AF=0;AA=C|||;VT=SNP
7	131387880	rs145406565	C	G	100	PASS	AC=126;AF=0.0251597;AN=5008;NS=2504;DP=15475;EAS_AF=0.0208;AMR_AF=0.1239;AFR_AF=0.0015;EUR_AF=0.0089;SAS_AF=0.0082;AA=C|||;VT=SNP
7	131388494	rs6467385	C	T	100	PASS	AC=1756;AF=0.350639;AN=5008;NS=2504;DP=18326;EAS_AF=0.1379;AMR_AF=0.3184;AFR_AF=0.6543;EUR_AF=0.2744;SAS_AF=0.2607;AA=T|||;VT=SNP
7	131389032	rs73163127	A	G	100	PASS	AC=575;AF=0.114816;AN=5008;NS=2504;DP=16125;EAS_AF=0.2688;AMR_AF=0.0908;AFR_AF=0.0227;EUR_AF=0.0845;SAS_AF=0.1288;AA=A|||;VT=SNP
7	131389222	rs73163128	G	C	100	PASS	AC=574;AF=0.114617;AN=5008;NS=2504;DP=14044;EAS_AF=0.2688;AMR_AF=0.0908;AFR_AF=0.0227;EUR_AF=0.0845;SAS_AF=0.1278;AA=G|||;VT=SNP
7	131389655	rs10251246	T	C	100	PASS	AC=1777;AF=0.354832;AN=5008;NS=2504;DP=17737;EAS_AF=0.1399;AMR_AF=0.3213;AFR_AF=0.6611;EUR_AF=0.2773;SAS_AF=0.2658;AA=C|||;VT=SNP
7	131389676	rs6962206	C	T	100	PASS	AC=1658;AF=0.33107;AN=5008;NS=2504;DP=17356;EAS_AF=0.1389;AMR_AF=0.3112;AFR_AF=0.5802;EUR_AF=0.2753;SAS_AF=0.2638;AA=T|||;VT=SNP
7	131390660	rs73163130	A	G	100	PASS	AC=39;AF=0.00778754;AN=5008;NS=2504;DP=14127;EAS_AF=0;AMR_AF=0.0058;AFR_AF=0;EUR_AF=0.0189;SAS_AF=0.0164;AA=A|||;VT=SNP
7	131390941	rs28472472	G	A	100	PASS	AC=783;AF=0.15635;AN=5008;NS=2504;DP=12921;EAS_AF=0.2361;AMR_AF=0.1095;AFR_AF=0.1823;EUR_AF=0.0855;SAS_AF=0.1452;AA=G|||;VT=SNP
7	131391541	rs13224036	G	A	100	PASS	AC=993;AF=0.198283;AN=5008;NS=2504;DP=14481;EAS_AF=0.1389;AMR_AF=0.2709;AFR_AF=0.0998;EUR_AF=0.2744;SAS_AF=0.2628;AA=G|||;VT=SNP
7	131391543	rs11978373	C	T	100	PASS	AC=534;AF=0.106629;AN=5008;NS=2504;DP=14487;EAS_AF=0.2371;AMR_AF=0.0836;AFR_AF=0.0227;EUR_AF=0.0845;SAS_AF=0.1247;AA=C|||;VT=SNP
7	131392049	rs150016414	C	T	100	PASS	AC=56;AF=0.0111821;AN=5008;NS=2504;DP=11996;EAS_AF=0.002;AMR_AF=0.0245;AFR_AF=0.0038;EUR_AF=0.0249;SAS_AF=0.0072;AA=C|||;VT=SNP
7	131392561	rs6467386	C	G	100	PASS	AC=1088;AF=0.217252;AN=5008;NS=2504;DP=12267;EAS_AF=0.1379;AMR_AF=0.2781;AFR_AF=0.1694;EUR_AF=0.2744;SAS_AF=0.2618;AA=C|||;VT=SNP
7	131392778	rs180774344	G	A	100	PASS	AC=46;AF=0.0091853;AN=5008;NS=2504;DP=16465;EAS_AF=0;AMR_AF=0.0187;AFR_AF=0.0008;EUR_AF=0.0268;SAS_AF=0.0051;AA=G|||;VT=SNP
7	131392804	rs2971808	T	C	100	PASS	AC=2553;AF=0.509784;AN=5008;NS=2504;DP=16540;EAS_AF=0.377;AMR_AF=0.4366;AFR_AF=0.8359;EUR_AF=0.3618;SAS_AF=0.41;AA=C|||;VT=SNP
7	131393674	rs10246007	C	T	100	PASS	AC=1086;AF=0.216853;AN=5008;NS=2504;DP=17247;EAS_AF=0.1379;AMR_AF=0.2767;AFR_AF=0.1694;EUR_AF=0.2734;SAS_AF=0.2618;AA=C|||;VT=SNP
7	131394768	rs117078983	T	G	100	PASS	AC=29;AF=0.00579073;AN=5008;NS=2504;DP=13490;EAS_AF=0;AMR_AF=0.0101;AFR_AF=0.0008;EUR_AF=0.0139;SAS_AF=0.0072;AA=T|||;VT=SNP
7	131395400	rs10251216	G	A	100	PASS	AC=1215;AF=0.242612;AN=5008;NS=2504;DP=18012;EAS_AF=0.1399;AMR_AF=0.2853;AFR_AF=0.2579;EUR_AF=0.2744;SAS_AF=0.2648;AA=G|||;VT=SNP
7	131395463	rs2971798	T	A	100	PASS	AC=2699;AF=0.538938;AN=5008;NS=2504;DP=18209;EAS_AF=0.376;AMR_AF=0.4337;AFR_AF=0.947;EUR_AF=0.3628;SAS_AF=0.411;AA=A|||;VT=SNP
7	131396744	rs6953571	T	C	100	PASS	AC=1372;AF=0.273962;AN=5008;NS=2504;DP=18557;EAS_AF=0.1399;AMR_AF=0.2896;AFR_AF=0.3729;EUR_AF=0.2753;SAS_AF=0.2658;AA=T|||;VT=SNP
7	131396799	rs6971598	G	A	100	PASS	AC=1372;AF=0.273962;AN=5008;NS=2504;DP=17431;EAS_AF=0.1399;AMR_AF=0.2896;AFR_AF=0.3729;EUR_AF=0.2753;SAS_AF=0.2658;AA=G|||;VT=SNP
7	131397286	rs11772080	T	C	100	PASS	AC=1354;AF=0.270367;AN=5008;NS=2504;DP=17885;EAS_AF=0.1389;AMR_AF=0.2896;AFR_AF=0.3608;EUR_AF=0.2753;SAS_AF=0.2648;AA=T|||;VT=SNP
7	131399146	rs151011238	C	T	100	PASS	AC=54;AF=0.0107827;AN=5008;NS=2504;DP=18553;EAS_AF=0;AMR_AF=0.0317;AFR_AF=0.0008;EUR_AF=0.0278;SAS_AF=0.0031;AA=C|||;VT=SNP
7	131399420	rs6945428	A	G	100	PASS	AC=881;AF=0.175919;AN=5008;NS=2504;DP=13601;EAS_AF=0;AMR_AF=0.1153;AFR_AF=0.4486;EUR_AF=0.0795;SAS_AF=0.1309;AA=G|||;VT=SNP
7	131399444	rs12533074	G	A	100	PASS	AC=881;AF=0.175919;AN=5008;NS=2504;DP=14144;EAS_AF=0;AMR_AF=0.1153;AFR_AF=0.4486;EUR_AF=0.0795;SAS_AF=0.1309;AA=G|||;VT=SNP
7	131399458	rs145398903	G	A	100	PASS	AC=64;AF=0.0127796;AN=5008;NS=2504;DP=13989;EAS_AF=0;AMR_AF=0.0259;AFR_AF=0.0166;EUR_AF=0.0219;SAS_AF=0.002;AA=G|||;VT=SNP
7	131400793	rs7788219	A	G	100	PASS	AC=1356;AF=0.270767;AN=5008;NS=2504;DP=15707;EAS_AF=0.1399;AMR_AF=0.2867;AFR_AF=0.3616;EUR_AF=0.2753;SAS_AF=0.2669;AA=A|||;VT=SNP
7	131400932	rs73163132	T	C	100	PASS	AC=692;AF=0.138179;AN=5008;NS=2504;DP=19759;EAS_AF=0.0675;AMR_AF=0.2089;AFR_AF=0.0862;EUR_AF=0.173;SAS_AF=0.1953;AA=T|||;VT=SNP
7	131401858	rs76260378	C	T	100	PASS	AC=36;AF=0.0071885;AN=5008;NS=2504;DP=17100;EAS_AF=0;AMR_AF=0.0173;AFR_AF=0.0008;EUR_AF=0.0219;SAS_AF=0.001;AA=C|||;VT=SNP
7	131402052	rs1861998	G	C	100	PASS	AC=1731;AF=0.345647;AN=5008;NS=2504;DP=17433;EAS_AF=0.4147;AMR_AF=0.451;AFR_AF=0.0817;EUR_AF=0.4881;SAS_AF=0.41;AA=G|||;VT=SNP
7	131402205	rs147486016	C	T	100	PASS	AC=25;AF=0.00499201;AN=5008;NS=2504;DP=17824;EAS_AF=0;AMR_AF=0.0159;AFR_AF=0;EUR_AF=0.0109;SAS_AF=0.0031;AA=C|||;VT=SNP
7	131402402	rs34021471	C	G	100	PASS	AC=1086;AF=0.216853;AN=5008;NS=2504;DP=15024;EAS_AF=0.1389;AMR_AF=0.2767;AFR_AF=0.1641;EUR_AF=0.2744;SAS_AF=0.2669;AA=C|||;VT=SNP
7	131402453	rs144003562	T	C	100	PASS	AC=30;AF=0.00599042;AN=5008;NS=2504;DP=17362;EAS_AF=0;AMR_AF=0.0159;AFR_AF=0;EUR_AF=0.0159;SAS_AF=0.0031;AA=T|||;VT=SNP
7	131403118	rs62470660	C	T	100	PASS	AC=1456;AF=0.290735;AN=5008;NS=2504;DP=17803;EAS_AF=0.3829;AMR_AF=0.4207;AFR_AF=0.0182;EUR_AF=0.4215;SAS_AF=0.3374;AA=C|||;VT=SNP
7	131403263	rs2971785	C	T	100	PASS	AC=1477;AF=0.294928;AN=5008;NS=2504;DP=17978;EAS_AF=0.1389;AMR_AF=0.3084;AFR_AF=0.441;EUR_AF=0.2773;SAS_AF=0.2669;AA=C|||;VT=SNP
7	131403287	rs10262094	C	A	100	PASS	AC=1089;AF=0.217452;AN=5008;NS=2504;DP=17987;EAS_AF=0.1389;AMR_AF=0.2781;AFR_AF=0.1641;EUR_AF=0.2763;SAS_AF=0.2669;AA=C|||;VT=SNP
7	131403293	rs2909469	C	T	100	PASS	AC=1475;AF=0.294529;AN=5008;NS=2504;DP=17828;EAS_AF=0.1389;AMR_AF=0.3069;AFR_AF=0.4418;EUR_AF=0.2753;SAS_AF=0.2669;AA=C|||;VT=SNP
7	131403312	rs73163133	A	G	100	PASS	AC=234;AF=0.0467252;AN=5008;NS=2504;DP=18824;EAS_AF=0;AMR_AF=0.0591;AFR_AF=0.0061;EUR_AF=0.0775;SAS_AF=0.1094;AA=A|||;VT=SNP
7	131403422	rs2909470	A	G	100	PASS	AC=1473;AF=0.294129;AN=5008;NS=2504;DP=17524;EAS_AF=0.1389;AMR_AF=0.3069;AFR_AF=0.441;EUR_AF=0.2753;SAS_AF=0.2658;AA=G|||;VT=SNP
7	131403453	rs10262450	G	A	100	PASS	AC=989;AF=0.197484;AN=5008;NS=2504;DP=17196;EAS_AF=0.1389;AMR_AF=0.2695;AFR_AF=0.0946;EUR_AF=0.2744;SAS_AF=0.2669;AA=G|||;VT=SNP
7	131403608	rs2971784	C	G	100	PASS	AC=1474;AF=0.294329;AN=5008;NS=2504;DP=21578;EAS_AF=0.1389;AMR_AF=0.3069;AFR_AF=0.4418;EUR_AF=0.2753;SAS_AF=0.2658;AA=c|||;VT=SNP
7	131403768	rs2909471	C	T	100	PASS	AC=1476;AF=0.294728;AN=5008;NS=2504;DP=21498;EAS_AF=0.1389;AMR_AF=0.3069;AFR_AF=0.4433;EUR_AF=0.2753;SAS_AF=0.2658;AA=C|||;VT=SNP
7	131403887	rs10236277	A	G	100	PASS	AC=1358;AF=0.271166;AN=5008;NS=2504;DP=19203;EAS_AF=0.1389;AMR_AF=0.2968;AFR_AF=0.3593;EUR_AF=0.2753;SAS_AF=0.2658;AA=G|||;VT=SNP
7	131404408	rs6963779	T	C	100	PASS	AC=1360;AF=0.271565;AN=5008;NS=2504;DP=18299;EAS_AF=0.1389;AMR_AF=0.2968;AFR_AF=0.3593;EUR_AF=0.2753;SAS_AF=0.2679;AA=T|||;VT=SNP
7	131404658	rs77765405	C	A	100	PASS	AC=85;AF=0.0169728;AN=5008;NS=2504;DP=19372;EAS_AF=0;AMR_AF=0.0043;AFR_AF=0.0008;EUR_AF=0.0209;SAS_AF=0.0613;AA=C|||;VT=SNP
7	131404776	rs11770869	C	T	100	PASS	AC=1339;AF=0.267372;AN=5008;NS=2504;DP=17691;EAS_AF=0.126;AMR_AF=0.2968;AFR_AF=0.3563;EUR_AF=0.2744;SAS_AF=0.2648;AA=C|||;VT=SNP
7	131405002	rs2971783	A	C	100	PASS	AC=2514;AF=0.501997;AN=5008;NS=2504;DP=21555;EAS_AF=0.38;AMR_AF=0.4352;AFR_AF=0.8222;EUR_AF=0.3688;SAS_AF=0.3793;AA=C|||;VT=SNP
7	131405456	rs10270646	C	T	100	PASS	AC=1365;AF=0.272564;AN=5008;NS=2504;DP=19970;EAS_AF=0.1389;AMR_AF=0.3069;AFR_AF=0.3533;EUR_AF=0.2793;SAS_AF=0.2699;AA=T|||;VT=SNP
7	131405488	rs10241205	A	C	100	PASS	AC=1351;AF=0.269768;AN=5008;NS=2504;DP=19611;EAS_AF=0.1389;AMR_AF=0.2968;AFR_AF=0.3533;EUR_AF=0.2744;SAS_AF=0.2679;AA=C|||;VT=SNP
7	131405695	rs10273960	C	T	100	PASS	AC=988;AF=0.197284;AN=5008;NS=2504;DP=20051;EAS_AF=0.1389;AMR_AF=0.2695;AFR_AF=0.0946;EUR_AF=0.2744;SAS_AF=0.2658;AA=C|||;VT=SNP
7	131405916	rs4731808	G	T	100	PASS	AC=203;AF=0.0405351;AN=5008;NS=2504;DP=19905;EAS_AF=0;AMR_AF=0.0605;AFR_AF=0.0045;EUR_AF=0.0775;SAS_AF=0.0787;AA=G|||;VT=SNP
7	131406271	rs34570931	C	A	100	PASS	AC=1351;AF=0.269768;AN=5008;NS=2504;DP=12291;EAS_AF=0.1389;AMR_AF=0.2968;AFR_AF=0.3533;EUR_AF=0.2744;SAS_AF=0.2679;AA=A|||;VT=SNP
7	131406348	rs35335633	G	A	100	PASS	AC=1358;AF=0.271166;AN=5008;NS=2504;DP=8637;EAS_AF=0.1389;AMR_AF=0.2997;AFR_AF=0.357;EUR_AF=0.2744;SAS_AF=0.2679;AA=G|||;VT=SNP
7	131406605	rs58867730	G	A	100	PASS	AC=1356;AF=0.270767;AN=5008;NS=2504;DP=11921;EAS_AF=0.1389;AMR_AF=0.2997;AFR_AF=0.357;EUR_AF=0.2744;SAS_AF=0.2658;AA=A|||;VT=SNP
7	131406660	rs34313647	G	A	100	PASS	AC=1357;AF=0.270966;AN=5008;NS=2504;DP=13574;EAS_AF=0.1399;AMR_AF=0.2997;AFR_AF=0.357;EUR_AF=0.2744;SAS_AF=0.2658;AA=G|||;VT=SNP
7	131406793	rs35961059	T	C	100	PASS	AC=1355;AF=0.270567;AN=5008;NS=2504;DP=16411;EAS_AF=0.1389;AMR_AF=0.3012;AFR_AF=0.3555;EUR_AF=0.2744;SAS_AF=0.2658;AA=T|||;VT=SNP
7	131407473	rs12540278	C	T	100	PASS	AC=1439;AF=0.28734;AN=5008;NS=2504;DP=20491;EAS_AF=0.1915;AMR_AF=0.3746;AFR_AF=0.1891;EUR_AF=0.3757;SAS_AF=0.3661;AA=C|||;VT=SNP
7	131407605	rs2971773	A	G	100	PASS	AC=2644;AF=0.527955;AN=5008;NS=2504;DP=22454;EAS_AF=0.497;AMR_AF=0.5937;AFR_AF=0.6589;EUR_AF=0.4324;SAS_AF=0.4346;AA=G|||;VT=SNP
7	131407670	rs2971772	T	G	100	PASS	AC=1519;AF=0.303315;AN=5008;NS=2504;DP=20588;EAS_AF=0.3403;AMR_AF=0.1282;AFR_AF=0.6498;EUR_AF=0.1272;SAS_AF=0.1022;AA=G|||;VT=SNP
7	131407811	rs2971771	T	C	100	PASS	AC=2526;AF=0.504393;AN=5008;NS=2504;DP=18820;EAS_AF=0.4702;AMR_AF=0.3199;AFR_AF=0.8109;EUR_AF=0.3757;SAS_AF=0.3885;AA=T|||;VT=SNP
7	131407940	rs2971769	T	G	100	PASS	AC=2495;AF=0.498203;AN=5008;NS=2504;DP=21730;EAS_AF=0.4692;AMR_AF=0.4683;AFR_AF=0.6974;EUR_AF=0.3797;SAS_AF=0.4018;AA=T|||;VT=SNP
7	131408052	rs73163137	A	C	100	PASS	AC=221;AF=0.0441294;AN=5008;NS=2504;DP=20524;EAS_AF=0;AMR_AF=0.0677;AFR_AF=0.0045;EUR_AF=0.0845;SAS_AF=0.0849;AA=G|||;VT=SNP
7	131408095	rs10253144	A	C	100	PASS	AC=494;AF=0.0986422;AN=5008;NS=2504;DP=20295;EAS_AF=0;AMR_AF=0.0965;AFR_AF=0.1929;EUR_AF=0.0885;SAS_AF=0.0849;AA=A|||;VT=SNP
7	131409283	rs2909474	A	G	100	PASS	AC=3161;AF=0.63119;AN=5008;NS=2504;DP=19561;EAS_AF=0.5923;AMR_AF=0.3602;AFR_AF=0.8797;EUR_AF=0.5338;SAS_AF=0.6278;AA=G|||;VT=SNP
7	131409418	rs73163138	G	A	100	PASS	AC=226;AF=0.0451278;AN=5008;NS=2504;DP=18990;EAS_AF=0;AMR_AF=0.0677;AFR_AF=0.0083;EUR_AF=0.0835;SAS_AF=0.0859;AA=G|||;VT=SNP
7	131412085	rs10277621	G	A	100	PASS	AC=1912;AF=0.381789;AN=5008;NS=2504;DP=16459;EAS_AF=0.3294;AMR_AF=0.2867;AFR_AF=0.2027;EUR_AF=0.5219;SAS_AF=0.6012;AA=G|||;VT=SNP
7	131412154	rs10277640	G	C	100	PASS	AC=1950;AF=0.389377;AN=5008;NS=2504;DP=16599;EAS_AF=0.3294;AMR_AF=0.2882;AFR_AF=0.2307;EUR_AF=0.5219;SAS_AF=0.6012;AA=G|||;VT=SNP
7	131412378	rs2333888	A	G	100	PASS	AC=1954;AF=0.390176;AN=5008;NS=2504;DP=19492;EAS_AF=0.3294;AMR_AF=0.2896;AFR_AF=0.2315;EUR_AF=0.5219;SAS_AF=0.6033;AA=A|||;VT=SNP
7	131412400	rs2333889	C	T	100	PASS	AC=1943;AF=0.387979;AN=5008;NS=2504;DP=19365;EAS_AF=0.3284;AMR_AF=0.2867;AFR_AF=0.2292;EUR_AF=0.5219;SAS_AF=0.5982;AA=C|||;VT=SNP
7	131412684	rs2878053	G	A	100	PASS	AC=1947;AF=0.388778;AN=5008;NS=2504;DP=21301;EAS_AF=0.3294;AMR_AF=0.2867;AFR_AF=0.2292;EUR_AF=0.5219;SAS_AF=0.6012;AA=G|||;VT=SNP
7	131413182	rs2971762	T	C	100	PASS	AC=3193;AF=0.63758;AN=5008;NS=2504;DP=23208;EAS_AF=0.6151;AMR_AF=0.3501;AFR_AF=0.8775;EUR_AF=0.5348;SAS_AF=0.6462;AA=C|||;VT=SNP
7	131413341	rs74842782	T	G	100	PASS	AC=50;AF=0.00998403;AN=5008;NS=2504;DP=19038;EAS_AF=0;AMR_AF=0.0231;AFR_AF=0.0015;EUR_AF=0.0249;SAS_AF=0.0072;AA=T|||;VT=SNP
7	131413408	rs2971761	A	G	100	PASS	AC=3094;AF=0.617812;AN=5008;NS=2504;DP=19185;EAS_AF=0.6151;AMR_AF=0.3444;AFR_AF=0.8056;EUR_AF=0.5348;SAS_AF=0.6462;AA=a|||;VT=SNP
7	131413993	rs118088295	G	A	100	PASS	AC=55;AF=0.0109824;AN=5008;NS=2504;DP=19289;EAS_AF=0;AMR_AF=0.0187;AFR_AF=0;EUR_AF=0.0209;SAS_AF=0.0215;AA=G|||;VT=SNP
7	131414457	rs2971760	T	C	100	PASS	AC=3490;AF=0.696885;AN=5008;NS=2504;DP=19018;EAS_AF=0.6161;AMR_AF=0.428;AFR_AF=0.9402;EUR_AF=0.6163;SAS_AF=0.7249;AA=C|||;VT=SNP
7	131414752	rs2971758	A	G	100	PASS	AC=3501;AF=0.699081;AN=5008;NS=2504;DP=18654;EAS_AF=0.6171;AMR_AF=0.4294;AFR_AF=0.9402;EUR_AF=0.6173;SAS_AF=0.7331;AA=G|||;VT=SNP
7	131415089	rs10954324	A	C	100	PASS	AC=1937;AF=0.386781;AN=5008;NS=2504;DP=19372;EAS_AF=0.3294;AMR_AF=0.2867;AFR_AF=0.2262;EUR_AF=0.5209;SAS_AF=0.5961;AA=A|||;VT=SNP
7	131415272	rs2909478	T	C	100	PASS	AC=3273;AF=0.653554;AN=5008;NS=2504;DP=19560;EAS_AF=0.6161;AMR_AF=0.3689;AFR_AF=0.9319;EUR_AF=0.5348;SAS_AF=0.6401;AA=C|||;VT=SNP
7	131415928	rs2909479	T	C	100	PASS	AC=3497;AF=0.698283;AN=5008;NS=2504;DP=20533;EAS_AF=0.6161;AMR_AF=0.4395;AFR_AF=0.9402;EUR_AF=0.6163;SAS_AF=0.7239;AA=C|||;VT=SNP
7	131416090	rs2909480	C	T	100	PASS	AC=3423;AF=0.683506;AN=5008;NS=2504;DP=5546;EAS_AF=0.6161;AMR_AF=0.4366;AFR_AF=0.9032;EUR_AF=0.6064;SAS_AF=0.7106;AA=T|||;VT=SNP
7	131416820	rs73163141	C	A	100	PASS	AC=230;AF=0.0459265;AN=5008;NS=2504;DP=21541;EAS_AF=0;AMR_AF=0.0706;AFR_AF=0.0098;EUR_AF=0.0835;SAS_AF=0.0859;AA=C|||;VT=SNP
7	131417181	rs4731809	T	C	100	PASS	AC=230;AF=0.0459265;AN=5008;NS=2504;DP=20271;EAS_AF=0;AMR_AF=0.0706;AFR_AF=0.0098;EUR_AF=0.0835;SAS_AF=0.0859;AA=T|||;VT=SNP
7	131417264	rs35207383	C	T	100	PASS	AC=100;AF=0.0199681;AN=5008;NS=2504;DP=18592;EAS_AF=0;AMR_AF=0.0159;AFR_AF=0.0038;EUR_AF=0.0626;SAS_AF=0.0215;AA=c|||;VT=SNP
7	131417474	rs147289224	G	A	100	PASS	AC=84;AF=0.0167732;AN=5008;NS=2504;DP=19384;EAS_AF=0;AMR_AF=0.0043;AFR_AF=0.0008;EUR_AF=0.0219;SAS_AF=0.0593;AA=G|||;VT=SNP
7	131418322	rs146578071	C	T	100	PASS	AC=48;AF=0.00958466;AN=5008;NS=2504;DP=18344;EAS_AF=0;AMR_AF=0.0101;AFR_AF=0.003;EUR_AF=0.0258;SAS_AF=0.0112;AA=C|||;VT=SNP
7	131418688	rs1107490	C	T	100	PASS	AC=666;AF=0.132987;AN=5008;NS=2504;DP=18851;EAS_AF=0.1339;AMR_AF=0.0778;AFR_AF=0.0794;EUR_AF=0.1541;SAS_AF=0.2219;AA=C|||;VT=SNP
7	131418803	rs116097534	C	T	100	PASS	AC=48;AF=0.00958466;AN=5008;NS=2504;DP=18759;EAS_AF=0;AMR_AF=0.013;AFR_AF=0.0182;EUR_AF=0.0139;SAS_AF=0.001;AA=C|||;VT=SNP
7	131418994	rs77760637	G	C	100	PASS	AC=59;AF=0.0117812;AN=5008;NS=2504;DP=17279;EAS_AF=0;AMR_AF=0.0346;AFR_AF=0.0008;EUR_AF=0.0258;SAS_AF=0.0082;AA=G|||;VT=SNP
7	131420269	rs2909483	G	A	100	PASS	AC=3228;AF=0.644569;AN=5008;NS=2504;DP=21761;EAS_AF=0.6171;AMR_AF=0.3588;AFR_AF=0.9251;EUR_AF=0.5229;SAS_AF=0.6217;AA=A|||;VT=SNP
7	131421695	rs2909487	T	C	100	PASS	AC=3238;AF=0.646565;AN=5008;NS=2504;DP=20448;EAS_AF=0.6171;AMR_AF=0.3646;AFR_AF=0.9304;EUR_AF=0.5229;SAS_AF=0.6207;AA=C|||;VT=SNP
7	131421825	rs7778363	C	T	100	PASS	AC=1904;AF=0.380192;AN=5008;NS=2504;DP=17862;EAS_AF=0.3294;AMR_AF=0.2968;AFR_AF=0.2216;EUR_AF=0.5089;SAS_AF=0.5736;AA=C|||;VT=SNP
7	131422938	rs2909488	A	G	100	PASS	AC=3561;AF=0.711062;AN=5008;NS=2504;DP=11656;EAS_AF=0.624;AMR_AF=0.4582;AFR_AF=0.9834;EUR_AF=0.6203;SAS_AF=0.7055;AA=G|||;VT=SNP
7	131423309	rs4728226	G	A	100	PASS	AC=1846;AF=0.36861;AN=5008;NS=2504;DP=14454;EAS_AF=0.3284;AMR_AF=0.2939;AFR_AF=0.1838;EUR_AF=0.5099;SAS_AF=0.5675;AA=G|||;VT=SNP
7	131423417	rs2909491	T	C	100	PASS	AC=2492;AF=0.497604;AN=5008;NS=2504;DP=13829;EAS_AF=0.6121;AMR_AF=0.317;AFR_AF=0.3956;EUR_AF=0.5159;SAS_AF=0.6268;AA=T|||;VT=SNP
7	131424976	rs117301638	T	G	100	PASS	AC=33;AF=0.00658946;AN=5008;NS=2504;DP=23028;EAS_AF=0;AMR_AF=0.0086;AFR_AF=0.0015;EUR_AF=0.0249;SAS_AF=0;AA=T|||;VT=SNP
7	131427030	rs2909493	T	C	100	PASS	AC=3542;AF=0.707268;AN=5008;NS=2504;DP=18937;EAS_AF=0.6141;AMR_AF=0.4438;AFR_AF=0.9826;EUR_AF=0.6093;SAS_AF=0.7188;AA=C|||;VT=SNP
7	131427672	rs79546365	C	A	100	PASS	AC=178;AF=0.0355431;AN=5008;NS=2504;DP=23050;EAS_AF=0;AMR_AF=0.062;AFR_AF=0.0015;EUR_AF=0.0616;SAS_AF=0.0726;AA=C|||;VT=SNP
7	131428435	rs12706990	C	T	100	PASS	AC=1902;AF=0.379792;AN=5008;NS=2504;DP=20655;EAS_AF=0.3472;AMR_AF=0.3012;AFR_AF=0.202;EUR_AF=0.5119;SAS_AF=0.5736;AA=C|||;VT=SNP
7	131429246	rs17165866	G	A	100	PASS	AC=327;AF=0.0652955;AN=5008;NS=2504;DP=21051;EAS_AF=0;AMR_AF=0.0836;AFR_AF=0.0741;EUR_AF=0.0855;SAS_AF=0.0869;AA=G|||;VT=SNP
7	131429859	rs1421359	T	C	100	PASS	AC=3556;AF=0.710064;AN=5008;NS=2504;DP=17591;EAS_AF=0.6131;AMR_AF=0.4496;AFR_AF=0.9841;EUR_AF=0.6103;SAS_AF=0.727;AA=C|||;VT=SNP
7	131431725	rs10046536	C	T	100	PASS	AC=1899;AF=0.379193;AN=5008;NS=2504;DP=17902;EAS_AF=0.3472;AMR_AF=0.3012;AFR_AF=0.2012;EUR_AF=0.5119;SAS_AF=0.5716;AA=C|||;VT=SNP
7	131431805	rs10046578	T	A	100	PASS	AC=1851;AF=0.369609;AN=5008;NS=2504;DP=18872;EAS_AF=0.3274;AMR_AF=0.2997;AFR_AF=0.1785;EUR_AF=0.5119;SAS_AF=0.5746;AA=T|||;VT=SNP
7	131432712	rs1421360	G	T	100	PASS	AC=1878;AF=0.375;AN=5008;NS=2504;DP=23321;EAS_AF=0.3264;AMR_AF=0.3012;AFR_AF=0.2027;EUR_AF=0.5119;SAS_AF=0.5695;AA=G|||;VT=SNP
7	131434627	rs73163144	A	C	100	PASS	AC=291;AF=0.058107;AN=5008;NS=2504;DP=19835;EAS_AF=0;AMR_AF=0.0764;AFR_AF=0.0507;EUR_AF=0.0855;SAS_AF=0.0869;AA=A|||;VT=SNP
7	131435216	rs140768902	A	T	100	PASS	AC=27;AF=0.00539137;AN=5008;NS=2504;DP=19756;EAS_AF=0;AMR_AF=0.0144;AFR_AF=0;EUR_AF=0.0139;SAS_AF=0.0031;AA=A|||;VT=SNP
7	131435609	rs36014436	G	T	100	PASS	AC=22;AF=0.00439297;AN=5008;NS=2504;DP=18162;EAS_AF=0;AMR_AF=0.0043;AFR_AF=0.0008;EUR_AF=0.0169;SAS_AF=0.001;AA=G|||;VT=SNP
7	131436696	rs12540113	G	A	100	PASS	AC=1863;AF=0.372005;AN=5008;NS=2504;DP=18162;EAS_AF=0.3264;AMR_AF=0.3012;AFR_AF=0.1831;EUR_AF=0.5219;SAS_AF=0.5706;AA=G|||;VT=SNP
7	131436987	rs55793286	T	C	100	PASS	AC=46;AF=0.0091853;AN=5008;NS=2504;DP=13796;EAS_AF=0;AMR_AF=0.0101;AFR_AF=0.003;EUR_AF=0.0209;SAS_AF=0.0143;AA=T|||;VT=SNP
7	131438167	rs12535646	A	T	100	PASS	AC=40;AF=0.00798722;AN=5008;NS=2504;DP=17041;EAS_AF=0;AMR_AF=0.0072;AFR_AF=0.003;EUR_AF=0.0298;SAS_AF=0.001;AA=A|||;VT=SNP
7	131438872	rs2971753	T	C	100	PASS	AC=3230;AF=0.644968;AN=5008;NS=2504;DP=20844;EAS_AF=0.6141;AMR_AF=0.3617;AFR_AF=0.9115;EUR_AF=0.5318;SAS_AF=0.6339;AA=C|||;VT=SNP
7	131439018	rs67481436	G	A	100	PASS	AC=602;AF=0.120208;AN=5008;NS=2504;DP=17384;EAS_AF=0.2649;AMR_AF=0.0778;AFR_AF=0.0673;EUR_AF=0.0875;SAS_AF=0.1063;AA=G|||;VT=SNP
7	131439317	rs2971752	G	C	100	PASS	AC=3237;AF=0.646366;AN=5008;NS=2504;DP=17353;EAS_AF=0.6141;AMR_AF=0.3631;AFR_AF=0.91;EUR_AF=0.5328;SAS_AF=0.6411;AA=C|||;VT=SNP
7	131440200	rs11762155	G	T	100	PASS	AC=48;AF=0.00958466;AN=5008;NS=2504;DP=13738;EAS_AF=0;AMR_AF=0.0101;AFR_AF=0.0023;EUR_AF=0.0368;SAS_AF=0.001;AA=G|||;VT=SNP
7	131440409	rs62470663	A	G	100	PASS	AC=1508;AF=0.301118;AN=5008;NS=2504;DP=13984;EAS_AF=0.3869;AMR_AF=0.5591;AFR_AF=0.0605;EUR_AF=0.3817;SAS_AF=0.272;AA=A|||;VT=SNP
7	131440655	rs142988776	C	T	100	PASS	AC=261;AF=0.0521166;AN=5008;NS=2504;DP=10151;EAS_AF=0;AMR_AF=0.0778;AFR_AF=0.028;EUR_AF=0.0845;SAS_AF=0.0869;AA=C|||;VT=SNP
7	131440794	rs148100886	C	T	100	PASS	AC=175;AF=0.0349441;AN=5008;NS=2504;DP=9960;EAS_AF=0;AMR_AF=0.0605;AFR_AF=0.0015;EUR_AF=0.0596;SAS_AF=0.0726;AA=C|||;VT=SNP
7	131441040	rs4576374	C	T	100	PASS	AC=1503;AF=0.30012;AN=5008;NS=2504;DP=14894;EAS_AF=0.3819;AMR_AF=0.5591;AFR_AF=0.0605;EUR_AF=0.3817;SAS_AF=0.272;AA=C|||;VT=SNP
7	131443155	rs7795671	A	G	100	PASS	AC=1962;AF=0.391773;AN=5008;NS=2504;DP=21713;EAS_AF=0.3522;AMR_AF=0.304;AFR_AF=0.2126;EUR_AF=0.5239;SAS_AF=0.6012;AA=A|||;VT=SNP
7	131444634	rs10954325	A	G	100	PASS	AC=1812;AF=0.361821;AN=5008;NS=2504;DP=19851;EAS_AF=0.3859;AMR_AF=0.6383;AFR_AF=0.09;EUR_AF=0.4801;SAS_AF=0.3865;AA=A|||;VT=SNP
7	131444667	rs4728227	G	A	100	PASS	AC=493;AF=0.0984425;AN=5008;NS=2504;DP=20636;EAS_AF=0.1111;AMR_AF=0.0749;AFR_AF=0.0098;EUR_AF=0.1531;SAS_AF=0.1656;AA=G|||;VT=SNP
7	131445546	rs76076221	A	G	100	PASS	AC=30;AF=0.00599042;AN=5008;NS=2504;DP=19673;EAS_AF=0;AMR_AF=0.0072;AFR_AF=0.0008;EUR_AF=0.0219;SAS_AF=0.002;AA=A|||;VT=SNP
7	131447299	rs78231784	G	T	100	PASS	AC=85;AF=0.0169728;AN=5008;NS=2504;DP=19470;EAS_AF=0;AMR_AF=0.0231;AFR_AF=0;EUR_AF=0.0388;SAS_AF=0.0307;AA=G|||;VT=SNP
7	131447438	rs12533358	G	A	100	PASS	AC=1884;AF=0.376198;AN=5008;NS=2504;DP=19746;EAS_AF=0.3294;AMR_AF=0.3012;AFR_AF=0.2042;EUR_AF=0.5109;SAS_AF=0.5716;AA=G|||;VT=SNP
7	131447741	rs75456307	G	A	100	PASS	AC=35;AF=0.00698882;AN=5008;NS=2504;DP=19730;EAS_AF=0;AMR_AF=0.013;AFR_AF=0.0023;EUR_AF=0.0189;SAS_AF=0.0041;AA=G|||;VT=SNP
7	131450511	rs1862001	T	C	100	PASS	AC=192;AF=0.0383387;AN=5008;NS=2504;DP=20999;EAS_AF=0;AMR_AF=0.0692;AFR_AF=0.0106;EUR_AF=0.1143;SAS_AF=0.0153;AA=T|||;VT=SNP
7	131451560	rs4728228	A	G	100	PASS	AC=178;AF=0.0355431;AN=5008;NS=2504;DP=22832;EAS_AF=0;AMR_AF=0.0605;AFR_AF=0.0015;EUR_AF=0.0596;SAS_AF=0.0757;AA=A|||;VT=SNP
7	131451672	rs1345525	C	T	100	PASS	AC=2799;AF=0.558906;AN=5008;NS=2504;DP=19581;EAS_AF=0.6488;AMR_AF=0.6715;AFR_AF=0.612;EUR_AF=0.4702;SAS_AF=0.4059;AA=T|||;VT=SNP
7	131451817	rs1345526	T	C	100	PASS	AC=2226;AF=0.444489;AN=5008;NS=2504;DP=16872;EAS_AF=0.3869;AMR_AF=0.6585;AFR_AF=0.4077;EUR_AF=0.4761;SAS_AF=0.3691;AA=C|||;VT=SNP
7	131451840	rs150745892	C	T	100	PASS	AC=18;AF=0.00359425;AN=5008;NS=2504;DP=17774;EAS_AF=0;AMR_AF=0.0029;AFR_AF=0;EUR_AF=0.0139;SAS_AF=0.002;AA=C|||;VT=SNP
7	131452269	rs117283614	G	C	100	PASS	AC=265;AF=0.0529153;AN=5008;NS=2504;DP=17586;EAS_AF=0;AMR_AF=0.0764;AFR_AF=0.0287;EUR_AF=0.0845;SAS_AF=0.091;AA=G|||;VT=SNP
7	131452337	rs4731812	A	G	100	PASS	AC=2276;AF=0.454473;AN=5008;NS=2504;DP=17660;EAS_AF=0.3849;AMR_AF=0.6571;AFR_AF=0.4546;EUR_AF=0.4652;SAS_AF=0.3712;AA=G|||;VT=SNP
7	131452537	rs12672353	A	G	100	PASS	AC=1945;AF=0.388379;AN=5008;NS=2504;DP=20237;EAS_AF=0.4117;AMR_AF=0.6383;AFR_AF=0.1891;EUR_AF=0.4682;SAS_AF=0.3742;AA=A|||;VT=SNP
7	131452984	rs11764453	C	T	100	PASS	AC=443;AF=0.0884585;AN=5008;NS=2504;DP=21809;EAS_AF=0.0903;AMR_AF=0.062;AFR_AF=0.0348;EUR_AF=0.1481;SAS_AF=0.1166;AA=C|||;VT=SNP
7	131453121	rs112242155	A	G	100	PASS	AC=30;AF=0.00599042;AN=5008;NS=2504;DP=17639;EAS_AF=0;AMR_AF=0.013;AFR_AF=0.0008;EUR_AF=0.0189;SAS_AF=0.001;AA=A|||;VT=SNP
7	131453244	rs11768043	T	C	100	PASS	AC=2240;AF=0.447284;AN=5008;NS=2504;DP=18653;EAS_AF=0.5139;AMR_AF=0.6297;AFR_AF=0.2753;EUR_AF=0.5298;SAS_AF=0.3967;AA=C|||;VT=SNP
7	131453525	rs1106683	G	A	100	PASS	AC=629;AF=0.125599;AN=5008;NS=2504;DP=20063;EAS_AF=0.0903;AMR_AF=0.072;AFR_AF=0.1687;EUR_AF=0.1491;SAS_AF=0.1176;AA=G|||;VT=SNP
7	131453665	rs1106684	C	G	100	PASS	AC=591;AF=0.118011;AN=5008;NS=2504;DP=22673;EAS_AF=0.0903;AMR_AF=0.0692;AFR_AF=0.1415;EUR_AF=0.1491;SAS_AF=0.1176;AA=C|||;VT=SNP
7	131453964	rs12534413	C	T	100	PASS	AC=629;AF=0.125599;AN=5008;NS=2504;DP=22115;EAS_AF=0.0903;AMR_AF=0.072;AFR_AF=0.1687;EUR_AF=0.1491;SAS_AF=0.1176;AA=C|||;VT=SNP
7	131453982	rs2333893	T	G	100	PASS	AC=631;AF=0.125998;AN=5008;NS=2504;DP=21934;EAS_AF=0.0903;AMR_AF=0.072;AFR_AF=0.1687;EUR_AF=0.1491;SAS_AF=0.1196;AA=T|||;VT=SNP
7	131454000	rs2333894	T	C	100	PASS	AC=2250;AF=0.449281;AN=5008;NS=2504;DP=22485;EAS_AF=0.5188;AMR_AF=0.6297;AFR_AF=0.2685;EUR_AF=0.5298;SAS_AF=0.411;AA=C|||;VT=SNP
7	131454056	rs4535659	G	A	100	PASS	AC=631;AF=0.125998;AN=5008;NS=2504;DP=21653;EAS_AF=0.0903;AMR_AF=0.072;AFR_AF=0.1687;EUR_AF=0.1491;SAS_AF=0.1196;AA=A|||;VT=SNP
7	131454143	rs888538	G	A	100	PASS	AC=629;AF=0.125599;AN=5008;NS=2504;DP=19489;EAS_AF=0.0903;AMR_AF=0.072;AFR_AF=0.1687;EUR_AF=0.1491;SAS_AF=0.1176;AA=G|||;VT=SNP
7	131454160	rs2878054	A	C	100	PASS	AC=631;AF=0.125998;AN=5008;NS=2504;DP=18852;EAS_AF=0.0903;AMR_AF=0.072;AFR_AF=0.1687;EUR_AF=0.1491;SAS_AF=0.1196;AA=C|||;VT=SNP
7	131454208	rs888539	G	A	100	PASS	AC=631;AF=0.125998;AN=5008;NS=2504;DP=18376;EAS_AF=0.0903;AMR_AF=0.0735;AFR_AF=0.1679;EUR_AF=0.1491;SAS_AF=0.1196;AA=G|||;VT=SNP
7	131454224	rs888540	G	A	100	PASS	AC=633;AF=0.126398;AN=5008;NS=2504;DP=18713;EAS_AF=0.0903;AMR_AF=0.0735;AFR_AF=0.1687;EUR_AF=0.1491;SAS_AF=0.1207;AA=G|||;VT=SNP
7	131454275	rs1076497	A	G	100	PASS	AC=1204;AF=0.240415;AN=5008;NS=2504;DP=19599;EAS_AF=0.4038;AMR_AF=0.1628;AFR_AF=0.1664;EUR_AF=0.2684;SAS_AF=0.1984;AA=A|||;VT=SNP
7	131454477	rs888541	A	G	100	PASS	AC=632;AF=0.126198;AN=5008;NS=2504;DP=18818;EAS_AF=0.0913;AMR_AF=0.072;AFR_AF=0.1687;EUR_AF=0.1491;SAS_AF=0.1196;AA=G|||;VT=SNP
7	131454649	rs6960129	C	T	100	PASS	AC=621;AF=0.124002;AN=5008;NS=2504;DP=17604;EAS_AF=0.0903;AMR_AF=0.072;AFR_AF=0.1626;EUR_AF=0.1491;SAS_AF=0.1176;AA=C|||;VT=SNP
7	131454962	rs1477225	T	A	100	PASS	AC=631;AF=0.125998;AN=5008;NS=2504;DP=19376;EAS_AF=0.0903;AMR_AF=0.072;AFR_AF=0.1679;EUR_AF=0.1491;SAS_AF=0.1207;AA=T|||;VT=SNP
7	131455364	rs1477226	T	C	100	PASS	AC=630;AF=0.125799;AN=5008;NS=2504;DP=17953;EAS_AF=0.0913;AMR_AF=0.0735;AFR_AF=0.1664;EUR_AF=0.1491;SAS_AF=0.1196;AA=T|||;VT=SNP
7	131455563	rs1477228	C	T	100	PASS	AC=627;AF=0.1252;AN=5008;NS=2504;DP=18048;EAS_AF=0.0903;AMR_AF=0.0735;AFR_AF=0.1649;EUR_AF=0.1491;SAS_AF=0.1196;AA=C|||;VT=SNP
7	131455573	rs1477229	T	C	100	PASS	AC=3675;AF=0.733826;AN=5008;NS=2504;DP=17539;EAS_AF=0.9137;AMR_AF=0.8055;AFR_AF=0.6135;EUR_AF=0.7992;SAS_AF=0.593;AA=C|||;VT=SNP
7	131455778	rs1968219	T	G	100	PASS	AC=624;AF=0.124601;AN=5008;NS=2504;DP=14579;EAS_AF=0.0903;AMR_AF=0.072;AFR_AF=0.1634;EUR_AF=0.1491;SAS_AF=0.1196;AA=G|||;VT=SNP
7	131455993	rs12535855	C	T	100	PASS	AC=1591;AF=0.317692;AN=5008;NS=2504;DP=17831;EAS_AF=0.4206;AMR_AF=0.5504;AFR_AF=0.1006;EUR_AF=0.3847;SAS_AF=0.271;AA=C|||;VT=SNP
7	131456284	rs60869352	G	A	100	PASS	AC=1476;AF=0.294728;AN=5008;NS=2504;DP=23896;EAS_AF=0.4216;AMR_AF=0.5447;AFR_AF=0.0166;EUR_AF=0.3837;SAS_AF=0.271;AA=G|||;VT=SNP
7	131456378	rs61233128	T	C	100	PASS	AC=623;AF=0.124401;AN=5008;NS=2504;DP=20680;EAS_AF=0.0903;AMR_AF=0.072;AFR_AF=0.1634;EUR_AF=0.1501;SAS_AF=0.1176;AA=C|||;VT=SNP
7	131456486	rs59651443	C	T	100	PASS	AC=623;AF=0.124401;AN=5008;NS=2504;DP=16651;EAS_AF=0.0903;AMR_AF=0.072;AFR_AF=0.1634;EUR_AF=0.1501;SAS_AF=0.1176;AA=C|||;VT=SNP
7	131456596	rs58822679	G	A	100	PASS	AC=622;AF=0.124201;AN=5008;NS=2504;DP=18385;EAS_AF=0.0903;AMR_AF=0.072;AFR_AF=0.1634;EUR_AF=0.1491;SAS_AF=0.1176;AA=G|||;VT=SNP
7	131456646	rs117840427	A	G	100	PASS	AC=27;AF=0.00539137;AN=5008;NS=2504;DP=19931;EAS_AF=0;AMR_AF=0.0072;AFR_AF=0.0008;EUR_AF=0.0189;SAS_AF=0.002;AA=A|||;VT=SNP
7	131456655	rs4731813	C	G	100	PASS	AC=333;AF=0.0664936;AN=5008;NS=2504;DP=19927;EAS_AF=0;AMR_AF=0.0778;AFR_AF=0.0938;EUR_AF=0.0855;SAS_AF=0.0706;AA=C|||;VT=SNP
7	131456777	rs188018003	C	T	100	PASS	AC=42;AF=0.00838658;AN=5008;NS=2504;DP=18168;EAS_AF=0;AMR_AF=0.0115;AFR_AF=0.0015;EUR_AF=0.0308;SAS_AF=0.001;AA=C|||;VT=SNP
7	131457010	rs11982458	T	C	100	PASS	AC=957;AF=0.191094;AN=5008;NS=2504;DP=17011;EAS_AF=0.0913;AMR_AF=0.1499;AFR_AF=0.2579;EUR_AF=0.2346;SAS_AF=0.1881;AA=C|||;VT=SNP
7	131457071	rs67506721	C	T	100	PASS	AC=654;AF=0.130591;AN=5008;NS=2504;DP=18460;EAS_AF=0.0913;AMR_AF=0.0778;AFR_AF=0.1634;EUR_AF=0.1571;SAS_AF=0.137;AA=c|||;VT=SNP
7	131457143	rs7787173	T	A	100	PASS	AC=4004;AF=0.799521;AN=5008;NS=2504;DP=17882;EAS_AF=0.9127;AMR_AF=0.879;AFR_AF=0.7095;EUR_AF=0.8857;SAS_AF=0.6595;AA=A|||;VT=SNP
7	131457274	rs66792142	C	T	100	PASS	AC=622;AF=0.124201;AN=5008;NS=2504;DP=16291;EAS_AF=0.0903;AMR_AF=0.0735;AFR_AF=0.1626;EUR_AF=0.1491;SAS_AF=0.1176;AA=T|||;VT=SNP
7	131457430	rs67445850	G	A	100	PASS	AC=622;AF=0.124201;AN=5008;NS=2504;DP=17608;EAS_AF=0.0903;AMR_AF=0.072;AFR_AF=0.1634;EUR_AF=0.1491;SAS_AF=0.1176;AA=A|||;VT=SNP
7	131457689	rs11762266	A	G	100	PASS	AC=520;AF=0.103834;AN=5008;NS=2504;DP=14147;EAS_AF=0.0903;AMR_AF=0.0677;AFR_AF=0.087;EUR_AF=0.1491;SAS_AF=0.1196;AA=a|||;VT=SNP
7	131457881	rs10954326	T	C	100	PASS	AC=539;AF=0.107628;AN=5008;NS=2504;DP=16791;EAS_AF=0.0903;AMR_AF=0.0677;AFR_AF=0.1029;EUR_AF=0.1491;SAS_AF=0.1176;AA=C|||;VT=SNP
7	131458006	rs10954327	A	G	100	PASS	AC=514;AF=0.102636;AN=5008;NS=2504;DP=15705;EAS_AF=0.0903;AMR_AF=0.0677;AFR_AF=0.0855;EUR_AF=0.1481;SAS_AF=0.1166;AA=A|||;VT=SNP
7	131458025	rs10954328	C	T	100	PASS	AC=523;AF=0.104433;AN=5008;NS=2504;DP=15944;EAS_AF=0.0903;AMR_AF=0.0677;AFR_AF=0.0915;EUR_AF=0.1491;SAS_AF=0.1166;AA=C|||;VT=SNP
7	131458158	rs10954329	T	C	100	PASS	AC=536;AF=0.107029;AN=5008;NS=2504;DP=15607;EAS_AF=0.0903;AMR_AF=0.0677;AFR_AF=0.1006;EUR_AF=0.1491;SAS_AF=0.1176;AA=T|||;VT=SNP
7	131458199	rs12537441	G	T	100	PASS	AC=550;AF=0.109824;AN=5008;NS=2504;DP=18074;EAS_AF=0.0903;AMR_AF=0.0706;AFR_AF=0.1097;EUR_AF=0.1491;SAS_AF=0.1176;AA=T|||;VT=SNP
7	131458445	rs66717317	T	C	100	PASS	AC=541;AF=0.108027;AN=5008;NS=2504;DP=18241;EAS_AF=0.0903;AMR_AF=0.0706;AFR_AF=0.1029;EUR_AF=0.1491;SAS_AF=0.1176;AA=C|||;VT=SNP
7	131458662	rs67435826	A	G	100	PASS	AC=541;AF=0.108027;AN=5008;NS=2504;DP=20214;EAS_AF=0.0903;AMR_AF=0.0706;AFR_AF=0.1029;EUR_AF=0.1491;SAS_AF=0.1176;AA=A|||;VT=SNP
7	131458828	rs68017295	C	T	100	PASS	AC=542;AF=0.108227;AN=5008;NS=2504;DP=16951;EAS_AF=0.0903;AMR_AF=0.0706;AFR_AF=0.1029;EUR_AF=0.1501;SAS_AF=0.1176;AA=T|||;VT=SNP
7	131459196	rs151225797	T	C	100	PASS	AC=27;AF=0.00539137;AN=5008;NS=2504;DP=19871;EAS_AF=0;AMR_AF=0.0043;AFR_AF=0;EUR_AF=0.0199;SAS_AF=0.0041;AA=T|||;VT=SNP
7	131459298	rs12538163	C	G	100	PASS	AC=541;AF=0.108027;AN=5008;NS=2504;DP=18025;EAS_AF=0.0903;AMR_AF=0.0706;AFR_AF=0.1029;EUR_AF=0.1491;SAS_AF=0.1176;AA=C|||;VT=SNP
7	131459369	rs56073764	G	A	100	PASS	AC=335;AF=0.066893;AN=5008;NS=2504;DP=16433;EAS_AF=0;AMR_AF=0.0778;AFR_AF=0.0961;EUR_AF=0.0855;SAS_AF=0.0695;AA=G|||;VT=SNP
7	131459479	rs35457641	C	T	100	PASS	AC=539;AF=0.107628;AN=5008;NS=2504;DP=20174;EAS_AF=0.0903;AMR_AF=0.0706;AFR_AF=0.1014;EUR_AF=0.1491;SAS_AF=0.1176;AA=T|||;VT=SNP
7	131459513	rs34741957	T	C	100	PASS	AC=539;AF=0.107628;AN=5008;NS=2504;DP=22265;EAS_AF=0.0903;AMR_AF=0.0706;AFR_AF=0.1014;EUR_AF=0.1491;SAS_AF=0.1176;AA=C|||;VT=SNP
7	131459600	rs10954330	C	T	100	PASS	AC=540;AF=0.107827;AN=5008;NS=2504;DP=20917;EAS_AF=0.0903;AMR_AF=0.0706;AFR_AF=0.1021;EUR_AF=0.1491;SAS_AF=0.1176;AA=T|||;VT=SNP
7	131459782	rs1421361	A	C	100	PASS	AC=2579;AF=0.514976;AN=5008;NS=2504;DP=19384;EAS_AF=0.5119;AMR_AF=0.7017;AFR_AF=0.3835;EUR_AF=0.6183;SAS_AF=0.4571;AA=C|||;VT=SNP
7	131460276	rs138419436	C	T	100	PASS	AC=41;AF=0.0081869;AN=5008;NS=2504;DP=18496;EAS_AF=0;AMR_AF=0.0144;AFR_AF=0.0008;EUR_AF=0.0209;SAS_AF=0.0092;AA=C|||;VT=SNP
7	131460385	rs11764472	A	C	100	PASS	AC=540;AF=0.107827;AN=5008;NS=2504;DP=19199;EAS_AF=0.0913;AMR_AF=0.0706;AFR_AF=0.1006;EUR_AF=0.1501;SAS_AF=0.1176;AA=A|||;VT=SNP
7	131460437	rs17165897	A	G	100	PASS	AC=538;AF=0.107428;AN=5008;NS=2504;DP=20066;EAS_AF=0.0903;AMR_AF=0.0706;AFR_AF=0.1006;EUR_AF=0.1491;SAS_AF=0.1176;AA=A|||;VT=SNP
7	131460556	rs59269529	C	A	100	PASS	AC=538;AF=0.107428;AN=5008;NS=2504;DP=20299;EAS_AF=0.0903;AMR_AF=0.0706;AFR_AF=0.1006;EUR_AF=0.1491;SAS_AF=0.1176;AA=A|||;VT=SNP
7	131460610	rs60381542	C	T	100	PASS	AC=538;AF=0.107428;AN=5008;NS=2504;DP=20114;EAS_AF=0.0903;AMR_AF=0.0706;AFR_AF=0.1006;EUR_AF=0.1491;SAS_AF=0.1176;AA=C|||;VT=SNP
7	131460787	rs58010278	T	C	100	PASS	AC=551;AF=0.110024;AN=5008;NS=2504;DP=21249;EAS_AF=0.0903;AMR_AF=0.0706;AFR_AF=0.1104;EUR_AF=0.1491;SAS_AF=0.1176;AA=C|||;VT=SNP
7	131460915	rs61245739	C	T	100	PASS	AC=551;AF=0.110024;AN=5008;NS=2504;DP=21612;EAS_AF=0.0903;AMR_AF=0.0706;AFR_AF=0.1104;EUR_AF=0.1491;SAS_AF=0.1176;AA=C|||;VT=SNP
7	131461127	rs73163155	A	G	100	PASS	AC=20;AF=0.00399361;AN=5008;NS=2504;DP=21286;EAS_AF=0;AMR_AF=0.0072;AFR_AF=0;EUR_AF=0.0129;SAS_AF=0.002;AA=A|||;VT=SNP
7	131461137	rs58699753	G	T	100	PASS	AC=551;AF=0.110024;AN=5008;NS=2504;DP=21156;EAS_AF=0.0903;AMR_AF=0.0706;AFR_AF=0.1104;EUR_AF=0.1491;SAS_AF=0.1176;AA=T|||;VT=SNP
7	131461166	rs74800772	C	T	100	PASS	AC=42;AF=0.00838658;AN=5008;NS=2504;DP=22100;EAS_AF=0;AMR_AF=0.0086;AFR_AF=0.0008;EUR_AF=0.0318;SAS_AF=0.0031;AA=C|||;VT=SNP
7	131461177	rs57258901	A	T	100	PASS	AC=551;AF=0.110024;AN=5008;NS=2504;DP=22104;EAS_AF=0.0903;AMR_AF=0.0706;AFR_AF=0.1104;EUR_AF=0.1491;SAS_AF=0.1176;AA=A|||;VT=SNP
7	131461201	rs58133574	A	G	100	PASS	AC=551;AF=0.110024;AN=5008;NS=2504;DP=21974;EAS_AF=0.0903;AMR_AF=0.0706;AFR_AF=0.1104;EUR_AF=0.1491;SAS_AF=0.1176;AA=A|||;VT=SNP
7	131461526	rs138595861	C	T	100	PASS	AC=34;AF=0.00678914;AN=5008;NS=2504;DP=18746;EAS_AF=0;AMR_AF=0.0058;AFR_AF=0.0106;EUR_AF=0.0119;SAS_AF=0.0041;AA=c|||;VT=SNP
7	131461556	rs113535020	G	A	100	PASS	AC=553;AF=0.110423;AN=5008;NS=2504;DP=19589;EAS_AF=0.0913;AMR_AF=0.0706;AFR_AF=0.1104;EUR_AF=0.1501;SAS_AF=0.1176;AA=G|||;VT=SNP
7	131461562	rs113461499	A	T	100	PASS	AC=553;AF=0.110423;AN=5008;NS=2504;DP=19493;EAS_AF=0.0913;AMR_AF=0.0706;AFR_AF=0.1104;EUR_AF=0.1501;SAS_AF=0.1176;AA=T|||;VT=SNP
7	131461567	rs74857680	G	A	100	PASS	AC=553;AF=0.110423;AN=5008;NS=2504;DP=19417;EAS_AF=0.0913;AMR_AF=0.0706;AFR_AF=0.1104;EUR_AF=0.1501;SAS_AF=0.1176;AA=G|||;VT=SNP
7	131461701	rs11766717	T	C	100	PASS	AC=197;AF=0.0393371;AN=5008;NS=2504;DP=19406;EAS_AF=0;AMR_AF=0.0735;AFR_AF=0.0106;EUR_AF=0.1153;SAS_AF=0.0164;AA=T|||;VT=SNP
7	131461800	rs56288570	C	G	100	PASS	AC=551;AF=0.110024;AN=5008;NS=2504;DP=17877;EAS_AF=0.0903;AMR_AF=0.0706;AFR_AF=0.1104;EUR_AF=0.1491;SAS_AF=0.1176;AA=C|||;VT=SNP
7	131461887	rs55848281	G	T	100	PASS	AC=551;AF=0.110024;AN=5008;NS=2504;DP=17014;EAS_AF=0.0903;AMR_AF=0.0706;AFR_AF=0.1104;EUR_AF=0.1491;SAS_AF=0.1176;AA=G|||;VT=SNP
7	131461953	rs11763164	C	T	100	PASS	AC=551;AF=0.110024;AN=5008;NS=2504;DP=20168;EAS_AF=0.0903;AMR_AF=0.0706;AFR_AF=0.1104;EUR_AF=0.1491;SAS_AF=0.1176;AA=C|||;VT=SNP
7	131461988	rs11763240	G	A	100	PASS	AC=551;AF=0.110024;AN=5008;NS=2504;DP=19515;EAS_AF=0.0903;AMR_AF=0.0706;AFR_AF=0.1104;EUR_AF=0.1491;SAS_AF=0.1176;AA=G|||;VT=SNP
7	131462011	rs11770006	A	G	100	PASS	AC=538;AF=0.107428;AN=5008;NS=2504;DP=19083;EAS_AF=0.0903;AMR_AF=0.0706;AFR_AF=0.1006;EUR_AF=0.1491;SAS_AF=0.1176;AA=A|||;VT=SNP
7	131462242	rs11763261	C	T	100	PASS	AC=511;AF=0.102037;AN=5008;NS=2504;DP=19113;EAS_AF=0.0893;AMR_AF=0.0677;AFR_AF=0.084;EUR_AF=0.1481;SAS_AF=0.1166;AA=C|||;VT=SNP
7	131462696	rs11767669	T	G	100	PASS	AC=538;AF=0.107428;AN=5008;NS=2504;DP=22309;EAS_AF=0.0903;AMR_AF=0.0706;AFR_AF=0.1006;EUR_AF=0.1491;SAS_AF=0.1176;AA=G|||;VT=SNP
7	131462790	rs11770938	A	G	100	PASS	AC=777;AF=0.155152;AN=5008;NS=2504;DP=22912;EAS_AF=0.0903;AMR_AF=0.085;AFR_AF=0.2731;EUR_AF=0.1501;SAS_AF=0.1176;AA=G|||;VT=SNP
7	131462880	rs11764235	G	A	100	PASS	AC=538;AF=0.107428;AN=5008;NS=2504;DP=19374;EAS_AF=0.0903;AMR_AF=0.0706;AFR_AF=0.0998;EUR_AF=0.1501;SAS_AF=0.1176;AA=G|||;VT=SNP
7	131463005	rs11764266	G	A	100	PASS	AC=534;AF=0.106629;AN=5008;NS=2504;DP=19162;EAS_AF=0.0903;AMR_AF=0.072;AFR_AF=0.0968;EUR_AF=0.1491;SAS_AF=0.1176;AA=G|||;VT=SNP
7	131463091	rs35480282	A	G	100	PASS	AC=547;AF=0.109225;AN=5008;NS=2504;DP=21586;EAS_AF=0.0903;AMR_AF=0.0706;AFR_AF=0.1067;EUR_AF=0.1501;SAS_AF=0.1176;AA=G|||;VT=SNP
7	131463170	rs35842177	A	G	100	PASS	AC=533;AF=0.10643;AN=5008;NS=2504;DP=21215;EAS_AF=0.0903;AMR_AF=0.0706;AFR_AF=0.0968;EUR_AF=0.1491;SAS_AF=0.1176;AA=A|||;VT=SNP
7	131463279	rs17792713	C	T	100	PASS	AC=444;AF=0.0886581;AN=5008;NS=2504;DP=19964;EAS_AF=0.0893;AMR_AF=0.0634;AFR_AF=0.0348;EUR_AF=0.1491;SAS_AF=0.1166;AA=C|||;VT=SNP
7	131463363	rs55975923	T	C	100	PASS	AC=541;AF=0.108027;AN=5008;NS=2504;DP=18838;EAS_AF=0.0942;AMR_AF=0.0706;AFR_AF=0.0991;EUR_AF=0.1501;SAS_AF=0.1176;AA=C|||;VT=SNP
7	131463451	rs66645003	T	C	100	PASS	AC=537;AF=0.107228;AN=5008;NS=2504;DP=19851;EAS_AF=0.0942;AMR_AF=0.0706;AFR_AF=0.0968;EUR_AF=0.1491;SAS_AF=0.1176;AA=C|||;VT=SNP
7	131463462	rs73163158	T	A	100	PASS	AC=537;AF=0.107228;AN=5008;NS=2504;DP=20226;EAS_AF=0.0942;AMR_AF=0.0706;AFR_AF=0.0968;EUR_AF=0.1491;SAS_AF=0.1176;AA=A|||;VT=SNP
7	131463481	rs67654455	A	G	100	PASS	AC=538;AF=0.107428;AN=5008;NS=2504;DP=21202;EAS_AF=0.0952;AMR_AF=0.0706;AFR_AF=0.0968;EUR_AF=0.1491;SAS_AF=0.1176;AA=A|||;VT=SNP
7	131463591	rs77817152	C	T	100	PASS	AC=27;AF=0.00539137;AN=5008;NS=2504;DP=22745;EAS_AF=0;AMR_AF=0.0173;AFR_AF=0;EUR_AF=0.0129;SAS_AF=0.002;AA=C|||;VT=SNP
7	131463711	rs67655809	G	A	100	PASS	AC=539;AF=0.107628;AN=5008;NS=2504;DP=19497;EAS_AF=0.0933;AMR_AF=0.0706;AFR_AF=0.0968;EUR_AF=0.1491;SAS_AF=0.1207;AA=G|||;VT=SNP
7	131463902	rs1073259	G	A	100	PASS	AC=624;AF=0.124601;AN=5008;NS=2504;DP=21648;EAS_AF=0.0724;AMR_AF=0.0908;AFR_AF=0.0643;EUR_AF=0.1153;SAS_AF=0.2935;AA=G|||;VT=SNP
7	131463934	rs79195106	A	C	100	PASS	AC=198;AF=0.0395367;AN=5008;NS=2504;DP=21817;EAS_AF=0;AMR_AF=0.0735;AFR_AF=0.0106;EUR_AF=0.1163;SAS_AF=0.0164;AA=A|||;VT=SNP
7	131463968	rs67810505	C	G	100	PASS	AC=539;AF=0.107628;AN=5008;NS=2504;DP=21612;EAS_AF=0.0933;AMR_AF=0.0706;AFR_AF=0.0968;EUR_AF=0.1491;SAS_AF=0.1207;AA=C|||;VT=SNP
7	131464095	rs12534297	C	T	100	PASS	AC=539;AF=0.107628;AN=5008;NS=2504;DP=19634;EAS_AF=0.0933;AMR_AF=0.0706;AFR_AF=0.0968;EUR_AF=0.1491;SAS_AF=0.1207;AA=C|||;VT=SNP
7	131464201	rs73148846	C	T	100	PASS	AC=519;AF=0.103634;AN=5008;NS=2504;DP=20840;EAS_AF=0.0923;AMR_AF=0.0677;AFR_AF=0.0847;EUR_AF=0.1491;SAS_AF=0.1196;AA=C|||;VT=SNP
7	131464280	rs12539540	A	G	100	PASS	AC=539;AF=0.107628;AN=5008;NS=2504;DP=21067;EAS_AF=0.0933;AMR_AF=0.0706;AFR_AF=0.0968;EUR_AF=0.1491;SAS_AF=0.1207;AA=G|||;VT=SNP
7	131464481	rs11765324	C	T	100	PASS	AC=539;AF=0.107628;AN=5008;NS=2504;DP=16308;EAS_AF=0.0933;AMR_AF=0.0706;AFR_AF=0.0968;EUR_AF=0.1491;SAS_AF=0.1207;AA=T|||;VT=SNP
7	131464527	rs11768883	T	C	100	PASS	AC=539;AF=0.107628;AN=5008;NS=2504;DP=16172;EAS_AF=0.0933;AMR_AF=0.0706;AFR_AF=0.0968;EUR_AF=0.1491;SAS_AF=0.1207;AA=T|||;VT=SNP
7	131464635	rs1592696	G	C	100	PASS	AC=540;AF=0.107827;AN=5008;NS=2504;DP=14810;EAS_AF=0.0933;AMR_AF=0.0706;AFR_AF=0.0968;EUR_AF=0.1491;SAS_AF=0.1217;AA=G|||;VT=SNP
7	131464699	rs1592697	A	G	100	PASS	AC=539;AF=0.107628;AN=5008;NS=2504;DP=14423;EAS_AF=0.0933;AMR_AF=0.0706;AFR_AF=0.0968;EUR_AF=0.1491;SAS_AF=0.1207;AA=G|||;VT=SNP
7	131465135	rs1592698	G	A	100	PASS	AC=539;AF=0.107628;AN=5008;NS=2504;DP=15271;EAS_AF=0.0933;AMR_AF=0.0706;AFR_AF=0.0968;EUR_AF=0.1491;SAS_AF=0.1207;AA=G|||;VT=SNP
7	131465222	rs7457100	G	A	100	PASS	AC=512;AF=0.102236;AN=5008;NS=2504;DP=1152;EAS_AF=0.0933;AMR_AF=0.0677;AFR_AF=0.0787;EUR_AF=0.1491;SAS_AF=0.1196;AA=G|||;VT=SNP
7	131465245	rs12535113	G	A	100	PASS	AC=541;AF=0.108027;AN=5008;NS=2504;DP=5137;EAS_AF=0.0933;AMR_AF=0.0706;AFR_AF=0.0983;EUR_AF=0.1491;SAS_AF=0.1207;AA=A|||;VT=SNP
7	131465283	rs12535127	G	A	100	PASS	AC=541;AF=0.108027;AN=5008;NS=2504;DP=11816;EAS_AF=0.0933;AMR_AF=0.0706;AFR_AF=0.0983;EUR_AF=0.1491;SAS_AF=0.1207;AA=G|||;VT=SNP
7	131465533	rs12535142	C	A	100	PASS	AC=545;AF=0.108826;AN=5008;NS=2504;DP=16697;EAS_AF=0.0933;AMR_AF=0.0706;AFR_AF=0.1014;EUR_AF=0.1491;SAS_AF=0.1207;AA=C|||;VT=SNP
7	131465534	rs6467389	G	A	100	PASS	AC=1938;AF=0.386981;AN=5008;NS=2504;DP=16689;EAS_AF=0.4137;AMR_AF=0.6254;AFR_AF=0.2005;EUR_AF=0.4702;SAS_AF=0.3569;AA=G|||;VT=SNP
7	131465768	rs4728229	A	G	100	PASS	AC=1955;AF=0.390375;AN=5008;NS=2504;DP=18304;EAS_AF=0.4196;AMR_AF=0.6297;AFR_AF=0.2012;EUR_AF=0.4771;SAS_AF=0.3569;AA=A|||;VT=SNP
7	131465802	rs61212111	T	C	100	PASS	AC=541;AF=0.108027;AN=5008;NS=2504;DP=19142;EAS_AF=0.0923;AMR_AF=0.0706;AFR_AF=0.1014;EUR_AF=0.1481;SAS_AF=0.1186;AA=T|||;VT=SNP
7	131465803	rs6964815	G	A	100	PASS	AC=852;AF=0.170128;AN=5008;NS=2504;DP=19193;EAS_AF=0.0923;AMR_AF=0.0922;AFR_AF=0.3253;EUR_AF=0.1481;SAS_AF=0.1186;AA=G|||;VT=SNP
7	131465867	rs61502430	G	A	100	PASS	AC=545;AF=0.108826;AN=5008;NS=2504;DP=19616;EAS_AF=0.0933;AMR_AF=0.0706;AFR_AF=0.1014;EUR_AF=0.1491;SAS_AF=0.1207;AA=G|||;VT=SNP
7	131465908	rs11773898	A	G	100	PASS	AC=545;AF=0.108826;AN=5008;NS=2504;DP=19226;EAS_AF=0.0933;AMR_AF=0.0706;AFR_AF=0.1014;EUR_AF=0.1491;SAS_AF=0.1207;AA=A|||;VT=SNP
7	131465945	rs11767055	G	T	100	PASS	AC=546;AF=0.109026;AN=5008;NS=2504;DP=19311;EAS_AF=0.0933;AMR_AF=0.072;AFR_AF=0.1006;EUR_AF=0.1491;SAS_AF=0.1217;AA=T|||;VT=SNP
7	131466070	rs11767029	C	T	100	PASS	AC=450;AF=0.0898562;AN=5008;NS=2504;DP=19769;EAS_AF=0.0923;AMR_AF=0.0634;AFR_AF=0.0348;EUR_AF=0.1491;SAS_AF=0.1196;AA=C|||;VT=SNP
7	131466250	rs11767140	G	A	100	PASS	AC=547;AF=0.109225;AN=5008;NS=2504;DP=20434;EAS_AF=0.0942;AMR_AF=0.0706;AFR_AF=0.1014;EUR_AF=0.1491;SAS_AF=0.1217;AA=G|||;VT=SNP
7	131466380	rs17165901	G	T	100	PASS	AC=951;AF=0.189896;AN=5008;NS=2504;DP=18361;EAS_AF=0.378;AMR_AF=0.0735;AFR_AF=0.174;EUR_AF=0.1541;SAS_AF=0.137;AA=T|||;VT=SNP
7	131466554	rs34068831	C	T	100	PASS	AC=629;AF=0.125599;AN=5008;NS=2504;DP=18837;EAS_AF=0.0734;AMR_AF=0.0922;AFR_AF=0.0688;EUR_AF=0.1143;SAS_AF=0.2914;AA=C|||;VT=SNP
7	131466691	rs12531216	A	G	100	PASS	AC=547;AF=0.109225;AN=5008;NS=2504;DP=20967;EAS_AF=0.0933;AMR_AF=0.0706;AFR_AF=0.1021;EUR_AF=0.1491;SAS_AF=0.1217;AA=A|||;VT=SNP
7	131466847	rs12536408	C	G	100	PASS	AC=566;AF=0.113019;AN=5008;NS=2504;DP=17937;EAS_AF=0.0942;AMR_AF=0.072;AFR_AF=0.1097;EUR_AF=0.1521;SAS_AF=0.1258;AA=C|||;VT=SNP
7	131467515	rs10273941	T	A	100	PASS	AC=260;AF=0.0519169;AN=5008;NS=2504;DP=16338;EAS_AF=0.0883;AMR_AF=0.0216;AFR_AF=0.0378;EUR_AF=0.0298;SAS_AF=0.0777;AA=A|||;VT=SNP
7	131467527	rs4728230	A	G	100	PASS	AC=4891;AF=0.976637;AN=5008;NS=2504;DP=16850;EAS_AF=0.999;AMR_AF=0.9784;AFR_AF=0.9387;EUR_AF=0.9801;SAS_AF=1;AA=A|||;VT=SNP
7	131467857	rs12706991	C	T	100	PASS	AC=1425;AF=0.284545;AN=5008;NS=2504;DP=18655;EAS_AF=0.2312;AMR_AF=0.1988;AFR_AF=0.3033;EUR_AF=0.2664;SAS_AF=0.3937;AA=T|||;VT=SNP
7	131467870	rs12706992	G	A	100	PASS	AC=1454;AF=0.290335;AN=5008;NS=2504;DP=19180;EAS_AF=0.2262;AMR_AF=0.2363;AFR_AF=0.1929;EUR_AF=0.3449;SAS_AF=0.4703;AA=G|||;VT=SNP
7	131468065	rs6957886	T	C	100	PASS	AC=425;AF=0.0848642;AN=5008;NS=2504;DP=18364;EAS_AF=0.001;AMR_AF=0.0461;AFR_AF=0.2231;EUR_AF=0.0517;SAS_AF=0.046;AA=C|||;VT=SNP
7	131468115	rs13228986	G	A	100	PASS	AC=376;AF=0.0750799;AN=5008;NS=2504;DP=20759;EAS_AF=0.0397;AMR_AF=0.0793;AFR_AF=0.0257;EUR_AF=0.1143;SAS_AF=0.135;AA=G|||;VT=SNP
7	131468120	rs10261843	C	G	100	PASS	AC=1912;AF=0.381789;AN=5008;NS=2504;DP=20830;EAS_AF=0.5228;AMR_AF=0.2507;AFR_AF=0.2716;EUR_AF=0.3588;SAS_AF=0.502;AA=C|||;VT=SNP
7	131468214	rs6975951	C	G	100	PASS	AC=1973;AF=0.39397;AN=5008;NS=2504;DP=19496;EAS_AF=0.4385;AMR_AF=0.6311;AFR_AF=0.2625;EUR_AF=0.4662;SAS_AF=0.2832;AA=C|||;VT=SNP
7	131468317	rs35609718	G	A	100	PASS	AC=54;AF=0.0107827;AN=5008;NS=2504;DP=17367;EAS_AF=0;AMR_AF=0.0159;AFR_AF=0.0023;EUR_AF=0.0368;SAS_AF=0.0031;AA=G|||;VT=SNP
7	131468391	rs6976489	G	A	100	PASS	AC=1957;AF=0.390775;AN=5008;NS=2504;DP=17907;EAS_AF=0.4335;AMR_AF=0.6268;AFR_AF=0.2572;EUR_AF=0.4702;SAS_AF=0.2781;AA=G|||;VT=SNP
7	131468414	rs6976261	C	G	100	PASS	AC=1636;AF=0.326677;AN=5008;NS=2504;DP=18545;EAS_AF=0.4325;AMR_AF=0.585;AFR_AF=0.1067;EUR_AF=0.4215;SAS_AF=0.2342;AA=C|||;VT=SNP
7	131468455	rs10954331	T	A	100	PASS	AC=487;AF=0.0972444;AN=5008;NS=2504;DP=18565;EAS_AF=0.0119;AMR_AF=0.0735;AFR_AF=0.0393;EUR_AF=0.175;SAS_AF=0.2004;AA=T|||;VT=SNP
7	131468631	rs6980306	A	G	100	PASS	AC=2037;AF=0.406749;AN=5008;NS=2504;DP=22516;EAS_AF=0.4673;AMR_AF=0.634;AFR_AF=0.2844;EUR_AF=0.4742;SAS_AF=0.2791;AA=A|||;VT=SNP
7	131468867	rs35908723	A	G	100	PASS	AC=701;AF=0.139976;AN=5008;NS=2504;DP=21306;EAS_AF=0.0099;AMR_AF=0.0807;AFR_AF=0.3525;EUR_AF=0.0845;SAS_AF=0.0859;AA=A|||;VT=SNP
7	131468884	rs1592699	G	C	100	PASS	AC=2013;AF=0.401957;AN=5008;NS=2504;DP=21173;EAS_AF=0.4812;AMR_AF=0.6311;AFR_AF=0.2579;EUR_AF=0.4712;SAS_AF=0.2812;AA=G|||;VT=SNP
7	131468997	rs1592700	C	G	100	PASS	AC=2103;AF=0.419928;AN=5008;NS=2504;DP=22418;EAS_AF=0.4802;AMR_AF=0.6354;AFR_AF=0.3222;EUR_AF=0.4732;SAS_AF=0.2822;AA=C|||;VT=SNP
7	131469044	rs1592701	G	A	100	PASS	AC=3443;AF=0.6875;AN=5008;NS=2504;DP=21387;EAS_AF=0.9792;AMR_AF=0.7752;AFR_AF=0.4637;EUR_AF=0.675;SAS_AF=0.6401;AA=G|||;VT=SNP
7	131469379	rs62470681	G	A	100	PASS	AC=540;AF=0.107827;AN=5008;NS=2504;DP=19780;EAS_AF=0.0099;AMR_AF=0.0706;AFR_AF=0.2375;EUR_AF=0.0835;SAS_AF=0.0849;AA=G|||;VT=SNP
7	131469386	rs4731814	G	A	100	PASS	AC=1976;AF=0.394569;AN=5008;NS=2504;DP=19718;EAS_AF=0.4345;AMR_AF=0.6297;AFR_AF=0.2655;EUR_AF=0.4722;SAS_AF=0.2812;AA=G|||;VT=SNP
7	131469401	rs35344758	C	T	100	PASS	AC=540;AF=0.107827;AN=5008;NS=2504;DP=19682;EAS_AF=0.0099;AMR_AF=0.0706;AFR_AF=0.2375;EUR_AF=0.0835;SAS_AF=0.0849;AA=C|||;VT=SNP
7	131469562	rs4731815	G	A	100	PASS	AC=2702;AF=0.539537;AN=5008;NS=2504;DP=21538;EAS_AF=0.4454;AMR_AF=0.7565;AFR_AF=0.357;EUR_AF=0.7097;SAS_AF=0.5542;AA=A|||;VT=SNP
7	131469970	rs6948136	C	T	100	PASS	AC=2714;AF=0.541933;AN=5008;NS=2504;DP=18674;EAS_AF=0.4454;AMR_AF=0.7637;AFR_AF=0.3623;EUR_AF=0.7127;SAS_AF=0.5511;AA=c|||;VT=SNP
7	131470012	rs60086509	C	A	100	PASS	AC=2689;AF=0.536941;AN=5008;NS=2504;DP=18621;EAS_AF=0.4444;AMR_AF=0.7594;AFR_AF=0.3472;EUR_AF=0.7137;SAS_AF=0.5491;AA=A|||;VT=SNP
7	131470050	rs17165911	G	A	100	PASS	AC=2696;AF=0.538339;AN=5008;NS=2504;DP=19671;EAS_AF=0.4454;AMR_AF=0.7608;AFR_AF=0.3525;EUR_AF=0.7127;SAS_AF=0.5481;AA=G|||;VT=SNP
7	131470233	rs738108	C	T	100	PASS	AC=2690;AF=0.537141;AN=5008;NS=2504;DP=20024;EAS_AF=0.4454;AMR_AF=0.7594;AFR_AF=0.348;EUR_AF=0.7127;SAS_AF=0.5491;AA=C|||;VT=SNP
7	131470351	rs738110	T	C	100	PASS	AC=3260;AF=0.650958;AN=5008;NS=2504;DP=17870;EAS_AF=0.4554;AMR_AF=0.8314;AFR_AF=0.6082;EUR_AF=0.7942;SAS_AF=0.635;AA=C|||;VT=SNP
7	131470718	rs7458636	T	A	100	PASS	AC=2698;AF=0.538738;AN=5008;NS=2504;DP=18434;EAS_AF=0.4454;AMR_AF=0.7608;AFR_AF=0.3533;EUR_AF=0.7127;SAS_AF=0.5491;AA=T|||;VT=SNP
7	131470800	rs12539373	C	T	100	PASS	AC=2698;AF=0.538738;AN=5008;NS=2504;DP=17455;EAS_AF=0.4454;AMR_AF=0.7608;AFR_AF=0.3533;EUR_AF=0.7127;SAS_AF=0.5491;AA=C|||;VT=SNP
7	131470931	rs10954332	G	A	100	PASS	AC=2698;AF=0.538738;AN=5008;NS=2504;DP=15229;EAS_AF=0.4454;AMR_AF=0.7608;AFR_AF=0.354;EUR_AF=0.7127;SAS_AF=0.5481;AA=g|||;VT=SNP
7	131470960	rs11982496	G	A	100	PASS	AC=2697;AF=0.538538;AN=5008;NS=2504;DP=17333;EAS_AF=0.4454;AMR_AF=0.7608;AFR_AF=0.3533;EUR_AF=0.7127;SAS_AF=0.5481;AA=G|||;VT=SNP
7	131471308	rs62470684	T	C	100	PASS	AC=570;AF=0.113818;AN=5008;NS=2504;DP=18496;EAS_AF=0.0099;AMR_AF=0.0706;AFR_AF=0.261;EUR_AF=0.0815;SAS_AF=0.0859;AA=T|||;VT=SNP
7	131471355	rs738111	A	C	100	PASS	AC=2715;AF=0.542133;AN=5008;NS=2504;DP=18843;EAS_AF=0.4603;AMR_AF=0.7608;AFR_AF=0.3548;EUR_AF=0.7127;SAS_AF=0.5491;AA=A|||;VT=SNP
7	131471669	rs2010709	C	T	100	PASS	AC=2702;AF=0.539537;AN=5008;NS=2504;DP=17386;EAS_AF=0.4464;AMR_AF=0.7622;AFR_AF=0.3548;EUR_AF=0.7127;SAS_AF=0.5491;AA=T|||;VT=SNP
7	131471934	rs13223601	C	T	100	PASS	AC=577;AF=0.115216;AN=5008;NS=2504;DP=16957;EAS_AF=0.0099;AMR_AF=0.072;AFR_AF=0.2655;EUR_AF=0.0815;SAS_AF=0.0859;AA=C|||;VT=SNP
7	131471963	rs10256253	C	T	100	PASS	AC=583;AF=0.116414;AN=5008;NS=2504;DP=16716;EAS_AF=0.0099;AMR_AF=0.0778;AFR_AF=0.264;EUR_AF=0.0855;SAS_AF=0.0859;AA=c|||;VT=SNP
7	131472013	rs2058965	A	G	100	PASS	AC=2704;AF=0.539936;AN=5008;NS=2504;DP=15831;EAS_AF=0.4474;AMR_AF=0.7622;AFR_AF=0.3548;EUR_AF=0.7137;SAS_AF=0.5491;AA=G|||;VT=SNP
7	131472114	rs62470685	C	G	100	PASS	AC=55;AF=0.0109824;AN=5008;NS=2504;DP=17060;EAS_AF=0;AMR_AF=0.0216;AFR_AF=0.0091;EUR_AF=0.0229;SAS_AF=0.0051;AA=C|||;VT=SNP
7	131472293	rs35750201	T	C	100	PASS	AC=552;AF=0.110224;AN=5008;NS=2504;DP=17580;EAS_AF=0.0099;AMR_AF=0.0677;AFR_AF=0.2489;EUR_AF=0.0815;SAS_AF=0.0859;AA=T|||;VT=SNP
7	131473057	rs36050296	C	T	100	PASS	AC=615;AF=0.122804;AN=5008;NS=2504;DP=17421;EAS_AF=0.0099;AMR_AF=0.0692;AFR_AF=0.2958;EUR_AF=0.0815;SAS_AF=0.0859;AA=C|||;VT=SNP
7	131473113	rs13227715	C	T	100	PASS	AC=615;AF=0.122804;AN=5008;NS=2504;DP=18063;EAS_AF=0.0099;AMR_AF=0.0692;AFR_AF=0.2958;EUR_AF=0.0815;SAS_AF=0.0859;AA=C|||;VT=SNP
7	131473147	rs13227914	G	A	100	PASS	AC=615;AF=0.122804;AN=5008;NS=2504;DP=17187;EAS_AF=0.0099;AMR_AF=0.0692;AFR_AF=0.2958;EUR_AF=0.0815;SAS_AF=0.0859;AA=A|||;VT=SNP
7	131473231	rs13227842	C	T	100	PASS	AC=535;AF=0.106829;AN=5008;NS=2504;DP=16826;EAS_AF=0.0099;AMR_AF=0.0663;AFR_AF=0.2368;EUR_AF=0.0815;SAS_AF=0.0859;AA=T|||;VT=SNP
7	131474212	rs17165919	C	T	100	PASS	AC=552;AF=0.110224;AN=5008;NS=2504;DP=16316;EAS_AF=0.0099;AMR_AF=0.0677;AFR_AF=0.2489;EUR_AF=0.0815;SAS_AF=0.0859;AA=C|||;VT=SNP
7	131474805	rs34040127	T	C	100	PASS	AC=643;AF=0.128395;AN=5008;NS=2504;DP=19876;EAS_AF=0.0099;AMR_AF=0.0735;AFR_AF=0.3147;EUR_AF=0.0815;SAS_AF=0.0859;AA=C|||;VT=SNP
7	131475157	rs62470689	A	C	100	PASS	AC=225;AF=0.0449281;AN=5008;NS=2504;DP=21231;EAS_AF=0.0099;AMR_AF=0.0447;AFR_AF=0.0136;EUR_AF=0.0815;SAS_AF=0.0859;AA=A|||;VT=SNP
7	131475593	rs12706993	C	T	100	PASS	AC=1416;AF=0.282748;AN=5008;NS=2504;DP=21356;EAS_AF=0.5288;AMR_AF=0.1542;AFR_AF=0.1641;EUR_AF=0.2028;SAS_AF=0.363;AA=C|||;VT=SNP
7	131476153	rs1421362	G	A	100	PASS	AC=534;AF=0.106629;AN=5008;NS=2504;DP=18310;EAS_AF=0.0099;AMR_AF=0.0663;AFR_AF=0.236;EUR_AF=0.0815;SAS_AF=0.0859;AA=G|||;VT=SNP
7	131476176	rs62470690	G	A	100	PASS	AC=534;AF=0.106629;AN=5008;NS=2504;DP=18069;EAS_AF=0.0099;AMR_AF=0.0663;AFR_AF=0.236;EUR_AF=0.0815;SAS_AF=0.0859;AA=G|||;VT=SNP
7	131476280	rs10954335	C	T	100	PASS	AC=136;AF=0.0271565;AN=5008;NS=2504;DP=18244;EAS_AF=0;AMR_AF=0.0605;AFR_AF=0.0061;EUR_AF=0.0746;SAS_AF=0.0112;AA=C|||;VT=SNP
7	131476298	rs74571746	A	T	100	PASS	AC=33;AF=0.00658946;AN=5008;NS=2504;DP=18134;EAS_AF=0;AMR_AF=0.0115;AFR_AF=0.003;EUR_AF=0.0199;SAS_AF=0.001;AA=A|||;VT=SNP
7	131476584	rs35839193	A	G	100	PASS	AC=534;AF=0.106629;AN=5008;NS=2504;DP=16896;EAS_AF=0.0099;AMR_AF=0.0663;AFR_AF=0.236;EUR_AF=0.0815;SAS_AF=0.0859;AA=G|||;VT=SNP
7	131477141	rs17165924	A	G	100	PASS	AC=534;AF=0.106629;AN=5008;NS=2504;DP=21805;EAS_AF=0.0099;AMR_AF=0.0663;AFR_AF=0.236;EUR_AF=0.0815;SAS_AF=0.0859;AA=G|||;VT=SNP
7	131477544	rs10488337	A	G	100	PASS	AC=559;AF=0.111621;AN=5008;NS=2504;DP=23269;EAS_AF=0.0099;AMR_AF=0.0663;AFR_AF=0.2542;EUR_AF=0.0825;SAS_AF=0.0859;AA=A|||;VT=SNP
7	131477892	rs62468061	A	T	100	PASS	AC=96;AF=0.0191693;AN=5008;NS=2504;DP=19052;EAS_AF=0.001;AMR_AF=0.036;AFR_AF=0.003;EUR_AF=0.0557;SAS_AF=0.0102;AA=A|||;VT=SNP
7	131478436	rs7796285	A	G	100	PASS	AC=1439;AF=0.28734;AN=5008;NS=2504;DP=19713;EAS_AF=0.5427;AMR_AF=0.1571;AFR_AF=0.1649;EUR_AF=0.2048;SAS_AF=0.3671;AA=A|||;VT=SNP
7	131479473	rs6968838	A	G	100	PASS	AC=1518;AF=0.303115;AN=5008;NS=2504;DP=15294;EAS_AF=0.5437;AMR_AF=0.1556;AFR_AF=0.2262;EUR_AF=0.2028;SAS_AF=0.3671;AA=G|||;VT=SNP
7	131480032	rs17793127	C	T	100	PASS	AC=1563;AF=0.312101;AN=5008;NS=2504;DP=17218;EAS_AF=0.4375;AMR_AF=0.5735;AFR_AF=0.0522;EUR_AF=0.4205;SAS_AF=0.2372;AA=C|||;VT=SNP
7	131480441	rs12706994	C	T	100	PASS	AC=31;AF=0.0061901;AN=5008;NS=2504;DP=18667;EAS_AF=0;AMR_AF=0.0072;AFR_AF=0.0023;EUR_AF=0.0189;SAS_AF=0.0041;AA=c|||;VT=SNP
7	131480515	rs6467390	T	G	100	PASS	AC=2047;AF=0.408746;AN=5008;NS=2504;DP=17193;EAS_AF=0.5506;AMR_AF=0.2161;AFR_AF=0.4629;EUR_AF=0.2853;SAS_AF=0.453;AA=G|||;VT=SNP
7	131480857	rs6467392	T	G	100	PASS	AC=2048;AF=0.408946;AN=5008;NS=2504;DP=16297;EAS_AF=0.5506;AMR_AF=0.2176;AFR_AF=0.4644;EUR_AF=0.2853;SAS_AF=0.4509;AA=G|||;VT=SNP
7	131481020	rs4728232	A	T	100	PASS	AC=2758;AF=0.550719;AN=5008;NS=2504;DP=18557;EAS_AF=0.4494;AMR_AF=0.7752;AFR_AF=0.3858;EUR_AF=0.7137;SAS_AF=0.5511;AA=A|||;VT=SNP
7	131481025	rs114268050	T	C	100	PASS	AC=251;AF=0.0501198;AN=5008;NS=2504;DP=18732;EAS_AF=0.001;AMR_AF=0.0533;AFR_AF=0.0877;EUR_AF=0.0557;SAS_AF=0.0419;AA=T|||;VT=SNP
7	131481068	rs4728233	G	A	100	PASS	AC=2682;AF=0.535543;AN=5008;NS=2504;DP=20067;EAS_AF=0.4494;AMR_AF=0.7709;AFR_AF=0.3306;EUR_AF=0.7137;SAS_AF=0.5511;AA=G|||;VT=SNP
7	131481218	rs4728234	A	G	100	PASS	AC=2761;AF=0.551318;AN=5008;NS=2504;DP=19684;EAS_AF=0.4494;AMR_AF=0.7752;AFR_AF=0.3873;EUR_AF=0.7137;SAS_AF=0.5521;AA=A|||;VT=SNP
7	131481442	rs74946325	G	A	100	PASS	AC=170;AF=0.0339457;AN=5008;NS=2504;DP=17680;EAS_AF=0.0099;AMR_AF=0.0231;AFR_AF=0.0045;EUR_AF=0.0586;SAS_AF=0.0808;AA=G|||;VT=SNP
7	131481465	rs62468062	C	A	100	PASS	AC=314;AF=0.0626997;AN=5008;NS=2504;DP=18812;EAS_AF=0.0099;AMR_AF=0.0533;AFR_AF=0.0756;EUR_AF=0.0825;SAS_AF=0.0859;AA=C|||;VT=SNP
7	131481709	rs117460720	A	T	100	PASS	AC=33;AF=0.00658946;AN=5008;NS=2504;DP=16328;EAS_AF=0;AMR_AF=0.0086;AFR_AF=0.0038;EUR_AF=0.0219;SAS_AF=0;AA=A|||;VT=SNP
7	131482202	rs1362930	T	C	100	PASS	AC=3464;AF=0.691693;AN=5008;NS=2504;DP=20886;EAS_AF=0.4623;AMR_AF=0.8386;AFR_AF=0.7474;EUR_AF=0.7962;SAS_AF=0.6411;AA=C|||;VT=SNP
7	131482615	rs13245122	C	G	100	PASS	AC=263;AF=0.052516;AN=5008;NS=2504;DP=21124;EAS_AF=0.0724;AMR_AF=0.0288;AFR_AF=0.0015;EUR_AF=0.0537;SAS_AF=0.1166;AA=C|||;VT=SNP
7	131483386	rs10954336	G	A	100	PASS	AC=2757;AF=0.550519;AN=5008;NS=2504;DP=20413;EAS_AF=0.4514;AMR_AF=0.7767;AFR_AF=0.3835;EUR_AF=0.7127;SAS_AF=0.5511;AA=g|||;VT=SNP
7	131483905	rs74502760	G	C	100	PASS	AC=43;AF=0.00858626;AN=5008;NS=2504;DP=18440;EAS_AF=0;AMR_AF=0.0043;AFR_AF=0.0008;EUR_AF=0.0348;SAS_AF=0.0041;AA=G|||;VT=SNP
7	131484000	rs62468063	C	G	100	PASS	AC=225;AF=0.0449281;AN=5008;NS=2504;DP=19227;EAS_AF=0.0099;AMR_AF=0.0447;AFR_AF=0.0136;EUR_AF=0.0815;SAS_AF=0.0859;AA=C|||;VT=SNP
7	131484456	rs2160953	T	C	100	PASS	AC=2791;AF=0.557308;AN=5008;NS=2504;DP=20105;EAS_AF=0.4663;AMR_AF=0.781;AFR_AF=0.3918;EUR_AF=0.7127;SAS_AF=0.5562;AA=T|||;VT=SNP
7	131484584	rs7804008	G	A	100	PASS	AC=4749;AF=0.948283;AN=5008;NS=2504;DP=18827;EAS_AF=1;AMR_AF=0.9712;AFR_AF=0.8411;EUR_AF=0.9761;SAS_AF=0.9949;AA=A|||;VT=SNP
7	131485123	rs73148857	G	A	100	PASS	AC=414;AF=0.0826677;AN=5008;NS=2504;DP=20237;EAS_AF=0.002;AMR_AF=0.0735;AFR_AF=0.1392;EUR_AF=0.1064;SAS_AF=0.0716;AA=A|||;VT=SNP
7	131486060	rs12532334	C	T	100	PASS	AC=1406;AF=0.280751;AN=5008;NS=2504;DP=22315;EAS_AF=0.5238;AMR_AF=0.1542;AFR_AF=0.1619;EUR_AF=0.2038;SAS_AF=0.3599;AA=C|||;VT=SNP
7	131486491	rs56836797	C	T	100	PASS	AC=801;AF=0.159944;AN=5008;NS=2504;DP=19787;EAS_AF=0.0109;AMR_AF=0.1398;AFR_AF=0.1407;EUR_AF=0.2356;SAS_AF=0.2761;AA=C|||;VT=SNP
7	131487237	rs34309593	C	T	100	PASS	AC=34;AF=0.00678914;AN=5008;NS=2504;DP=17155;EAS_AF=0;AMR_AF=0.0072;AFR_AF=0.0023;EUR_AF=0.0199;SAS_AF=0.0061;AA=C|||;VT=SNP
7	131487619	rs141882902	T	C	100	PASS	AC=24;AF=0.00479233;AN=5008;NS=2504;DP=21485;EAS_AF=0;AMR_AF=0.0043;AFR_AF=0.0008;EUR_AF=0.0189;SAS_AF=0.001;AA=T|||;VT=SNP
7	131488390	rs888542	C	T	100	PASS	AC=2264;AF=0.452077;AN=5008;NS=2504;DP=18373;EAS_AF=0.4226;AMR_AF=0.647;AFR_AF=0.4728;EUR_AF=0.4761;SAS_AF=0.2914;AA=C|||;VT=SNP
7	131489234	rs62468065	C	T	100	PASS	AC=997;AF=0.199081;AN=5008;NS=2504;DP=18662;EAS_AF=0.0109;AMR_AF=0.1686;AFR_AF=0.2443;EUR_AF=0.2614;SAS_AF=0.2894;AA=C|||;VT=SNP
7	131489783	rs11769926	T	C	100	PASS	AC=41;AF=0.0081869;AN=5008;NS=2504;DP=18922;EAS_AF=0;AMR_AF=0.0144;AFR_AF=0.003;EUR_AF=0.0249;SAS_AF=0.002;AA=T|||;VT=SNP
7	131490537	rs13245780	A	G	100	PASS	AC=90;AF=0.0179712;AN=5008;NS=2504;DP=20104;EAS_AF=0.001;AMR_AF=0.013;AFR_AF=0.003;EUR_AF=0.0308;SAS_AF=0.046;AA=A|||;VT=SNP
7	131490811	rs10269950	T	C	100	PASS	AC=1703;AF=0.340056;AN=5008;NS=2504;DP=20344;EAS_AF=0.5675;AMR_AF=0.1873;AFR_AF=0.2292;EUR_AF=0.2594;SAS_AF=0.4468;AA=T|||;VT=SNP
7	131490974	rs10225093	A	G	100	PASS	AC=1928;AF=0.384984;AN=5008;NS=2504;DP=21515;EAS_AF=0.5685;AMR_AF=0.1931;AFR_AF=0.3949;EUR_AF=0.2604;SAS_AF=0.4468;AA=A|||;VT=SNP
7	131491182	rs888533	C	T	100	PASS	AC=1836;AF=0.366613;AN=5008;NS=2504;DP=20452;EAS_AF=0.4246;AMR_AF=0.6311;AFR_AF=0.174;EUR_AF=0.4761;SAS_AF=0.2669;AA=C|||;VT=SNP
7	131491290	rs759731	A	G	100	PASS	AC=3638;AF=0.726438;AN=5008;NS=2504;DP=18963;EAS_AF=0.9891;AMR_AF=0.8487;AFR_AF=0.4327;EUR_AF=0.7614;SAS_AF=0.7301;AA=G|||;VT=SNP
7	131491300	rs759732	T	C	100	PASS	AC=3632;AF=0.72524;AN=5008;NS=2504;DP=19379;EAS_AF=0.9891;AMR_AF=0.8458;AFR_AF=0.4327;EUR_AF=0.7584;SAS_AF=0.729;AA=C|||;VT=SNP
7	131491331	rs10255121	G	A	100	PASS	AC=1737;AF=0.346845;AN=5008;NS=2504;DP=20228;EAS_AF=0.5645;AMR_AF=0.1945;AFR_AF=0.2542;EUR_AF=0.2594;SAS_AF=0.4458;AA=G|||;VT=SNP
7	131491348	rs759733	T	C	100	PASS	AC=3631;AF=0.72504;AN=5008;NS=2504;DP=20686;EAS_AF=0.9891;AMR_AF=0.8458;AFR_AF=0.4327;EUR_AF=0.7584;SAS_AF=0.728;AA=T|||;VT=SNP
7	131491505	rs741535	G	A	100	PASS	AC=2540;AF=0.507188;AN=5008;NS=2504;DP=21483;EAS_AF=0.5744;AMR_AF=0.3242;AFR_AF=0.4024;EUR_AF=0.5;SAS_AF=0.7168;AA=G|||;VT=SNP
7	131491585	rs113357625	C	A	100	PASS	AC=121;AF=0.0241613;AN=5008;NS=2504;DP=20205;EAS_AF=0;AMR_AF=0.0274;AFR_AF=0.0507;EUR_AF=0.0229;SAS_AF=0.0123;AA=C|||;VT=SNP
7	131491623	rs741536	A	G	100	PASS	AC=1462;AF=0.291933;AN=5008;NS=2504;DP=19634;EAS_AF=0.4256;AMR_AF=0.5605;AFR_AF=0.0514;EUR_AF=0.3728;SAS_AF=0.2055;AA=A|||;VT=SNP
7	131491757	rs741537	G	A	100	PASS	AC=2651;AF=0.529353;AN=5008;NS=2504;DP=23241;EAS_AF=0.4355;AMR_AF=0.7853;AFR_AF=0.2912;EUR_AF=0.7386;SAS_AF=0.5511;AA=G|||;VT=SNP
7	131492300	rs17165941	T	G	100	PASS	AC=340;AF=0.0678914;AN=5008;NS=2504;DP=22382;EAS_AF=0.001;AMR_AF=0.0706;AFR_AF=0.0938;EUR_AF=0.1044;SAS_AF=0.0624;AA=T|||;VT=SNP
7	131492545	rs80111087	G	C	100	PASS	AC=40;AF=0.00798722;AN=5008;NS=2504;DP=19471;EAS_AF=0;AMR_AF=0.0144;AFR_AF=0.0015;EUR_AF=0.0199;SAS_AF=0.0082;AA=G|||;VT=SNP
7	131492669	rs10755878	T	C	100	PASS	AC=4872;AF=0.972843;AN=5008;NS=2504;DP=20446;EAS_AF=1;AMR_AF=0.9726;AFR_AF=0.938;EUR_AF=0.9771;SAS_AF=0.9877;AA=C|||;VT=SNP
7	131493132	rs11767764	T	A	100	PASS	AC=802;AF=0.160144;AN=5008;NS=2504;DP=18085;EAS_AF=0.0109;AMR_AF=0.1297;AFR_AF=0.1475;EUR_AF=0.2386;SAS_AF=0.272;AA=T|||;VT=SNP
7	131493169	rs6948706	C	T	100	PASS	AC=2888;AF=0.576677;AN=5008;NS=2504;DP=18463;EAS_AF=0.5764;AMR_AF=0.3314;AFR_AF=0.6604;EUR_AF=0.497;SAS_AF=0.7198;AA=C|||;VT=SNP
7	131493182	rs6949084	G	C	100	PASS	AC=1684;AF=0.336262;AN=5008;NS=2504;DP=18313;EAS_AF=0.5694;AMR_AF=0.1888;AFR_AF=0.2141;EUR_AF=0.2565;SAS_AF=0.4479;AA=G|||;VT=SNP
7	131493332	rs6948872	A	C	100	PASS	AC=1855;AF=0.370407;AN=5008;NS=2504;DP=15192;EAS_AF=0.5704;AMR_AF=0.1916;AFR_AF=0.3411;EUR_AF=0.2565;SAS_AF=0.4479;AA=A|||;VT=SNP
7	131493373	rs11764366	G	A	100	PASS	AC=1000;AF=0.199681;AN=5008;NS=2504;DP=11879;EAS_AF=0.0109;AMR_AF=0.134;AFR_AF=0.2943;EUR_AF=0.2396;SAS_AF=0.272;AA=G|||;VT=SNP
7	131494250	rs73148864	T	A	100	PASS	AC=342;AF=0.0682907;AN=5008;NS=2504;DP=20339;EAS_AF=0.001;AMR_AF=0.0706;AFR_AF=0.0953;EUR_AF=0.1044;SAS_AF=0.0624;AA=T|||;VT=SNP
7	131494724	rs6958819	A	C	100	PASS	AC=1833;AF=0.366014;AN=5008;NS=2504;DP=22735;EAS_AF=0.7113;AMR_AF=0.1931;AFR_AF=0.208;EUR_AF=0.2584;SAS_AF=0.4571;AA=A|||;VT=SNP
7	131495511	rs7793518	G	A	100	PASS	AC=2838;AF=0.566693;AN=5008;NS=2504;DP=18793;EAS_AF=0.7192;AMR_AF=0.3271;AFR_AF=0.5091;EUR_AF=0.497;SAS_AF=0.729;AA=G|||;VT=SNP
7	131495967	rs7797207	A	G	100	PASS	AC=3141;AF=0.627196;AN=5008;NS=2504;DP=9648;EAS_AF=0.7232;AMR_AF=0.3415;AFR_AF=0.7231;EUR_AF=0.502;SAS_AF=0.7301;AA=A|||;VT=SNP
7	131496043	rs544844559	A	G	100	PASS	AC=31;AF=0.0061901;AN=5008;NS=2504;DP=9229;EAS_AF=0;AMR_AF=0.0115;AFR_AF=0;EUR_AF=0.0199;SAS_AF=0.0031;AA=G|||;VT=SNP
7	131496066	rs7780608	T	C	100	PASS	AC=3180;AF=0.634984;AN=5008;NS=2504;DP=8972;EAS_AF=0.7232;AMR_AF=0.3429;AFR_AF=0.7511;EUR_AF=0.503;SAS_AF=0.7301;AA=C|||;VT=SNP
7	131496245	rs9767827	A	G	100	PASS	AC=806;AF=0.160942;AN=5008;NS=2504;DP=13594;EAS_AF=0.0109;AMR_AF=0.1311;AFR_AF=0.1475;EUR_AF=0.2396;SAS_AF=0.274;AA=A|||;VT=SNP
7	131496264	rs13221153	A	G	100	PASS	AC=1835;AF=0.366414;AN=5008;NS=2504;DP=14864;EAS_AF=0.7123;AMR_AF=0.1931;AFR_AF=0.2095;EUR_AF=0.2584;SAS_AF=0.456;AA=A|||;VT=SNP
7	131496497	rs6947573	T	C	100	PASS	AC=3138;AF=0.626597;AN=5008;NS=2504;DP=11891;EAS_AF=0.7232;AMR_AF=0.3401;AFR_AF=0.7231;EUR_AF=0.501;SAS_AF=0.729;AA=C|||;VT=SNP
7	131496590	rs62468066	C	T	100	PASS	AC=62;AF=0.0123802;AN=5008;NS=2504;DP=13949;EAS_AF=0;AMR_AF=0.0216;AFR_AF=0.0091;EUR_AF=0.0229;SAS_AF=0.0123;AA=C|||;VT=SNP
7	131496599	rs6951619	T	C	100	PASS	AC=3202;AF=0.639377;AN=5008;NS=2504;DP=15156;EAS_AF=0.7242;AMR_AF=0.3444;AFR_AF=0.7632;EUR_AF=0.501;SAS_AF=0.7362;AA=C|||;VT=SNP
7	131496807	rs10272905	T	C	100	PASS	AC=1838;AF=0.367013;AN=5008;NS=2504;DP=20391;EAS_AF=0.7133;AMR_AF=0.1945;AFR_AF=0.2103;EUR_AF=0.2584;SAS_AF=0.456;AA=T|||;VT=SNP
7	131497091	rs2334129	A	T	100	PASS	AC=3144;AF=0.627796;AN=5008;NS=2504;DP=21156;EAS_AF=0.7232;AMR_AF=0.3401;AFR_AF=0.7231;EUR_AF=0.501;SAS_AF=0.7352;AA=T|||;VT=SNP
7	131497358	rs6970404	A	T	100	PASS	AC=3145;AF=0.627995;AN=5008;NS=2504;DP=22235;EAS_AF=0.7222;AMR_AF=0.3401;AFR_AF=0.7239;EUR_AF=0.501;SAS_AF=0.7362;AA=T|||;VT=SNP
7	131497540	rs11768161	G	A	100	PASS	AC=797;AF=0.159145;AN=5008;NS=2504;DP=18137;EAS_AF=0.0109;AMR_AF=0.1311;AFR_AF=0.1354;EUR_AF=0.2406;SAS_AF=0.2802;AA=G|||;VT=SNP
7	131497833	rs4728235	A	C	100	PASS	AC=3148;AF=0.628594;AN=5008;NS=2504;DP=19891;EAS_AF=0.7232;AMR_AF=0.3401;AFR_AF=0.7231;EUR_AF=0.502;SAS_AF=0.7382;AA=C|||;VT=SNP
7	131497995	rs4728236	A	G	100	PASS	AC=3147;AF=0.628395;AN=5008;NS=2504;DP=2391;EAS_AF=0.7222;AMR_AF=0.3415;AFR_AF=0.7224;EUR_AF=0.502;SAS_AF=0.7382;AA=A|||;VT=SNP
7	131498003	rs4731816	C	T	100	PASS	AC=3148;AF=0.628594;AN=5008;NS=2504;DP=4011;EAS_AF=0.7222;AMR_AF=0.3415;AFR_AF=0.7231;EUR_AF=0.502;SAS_AF=0.7382;AA=c|||;VT=SNP
7	131498202	rs6976055	G	A	100	PASS	AC=3075;AF=0.614018;AN=5008;NS=2504;DP=20149;EAS_AF=0.7192;AMR_AF=0.3314;AFR_AF=0.6762;EUR_AF=0.502;SAS_AF=0.7372;AA=G|||;VT=SNP
7	131498815	rs28505104	C	T	100	PASS	AC=815;AF=0.16274;AN=5008;NS=2504;DP=20682;EAS_AF=0.0109;AMR_AF=0.1311;AFR_AF=0.1483;EUR_AF=0.2406;SAS_AF=0.2812;AA=C|||;VT=SNP
7	131500051	rs75943731	G	A	100	PASS	AC=40;AF=0.00798722;AN=5008;NS=2504;DP=18027;EAS_AF=0;AMR_AF=0.0058;AFR_AF=0.003;EUR_AF=0.0268;SAS_AF=0.0051;AA=G|||;VT=SNP
7	131500240	rs34036443	A	G	100	PASS	AC=48;AF=0.00958466;AN=5008;NS=2504;DP=20854;EAS_AF=0;AMR_AF=0.0187;AFR_AF=0;EUR_AF=0.0318;SAS_AF=0.0031;AA=A|||;VT=SNP
7	131500276	rs73148871	A	G	100	PASS	AC=609;AF=0.121605;AN=5008;NS=2504;DP=18990;EAS_AF=0.0109;AMR_AF=0.1037;AFR_AF=0.0076;EUR_AF=0.2396;SAS_AF=0.2812;AA=A|||;VT=SNP
7	131500879	rs10244536	A	G	100	PASS	AC=1852;AF=0.369808;AN=5008;NS=2504;DP=14485;EAS_AF=0.7073;AMR_AF=0.1931;AFR_AF=0.2103;EUR_AF=0.2594;SAS_AF=0.4765;AA=G|||;VT=SNP
7	131501095	rs74363554	G	A	100	PASS	AC=777;AF=0.155152;AN=5008;NS=2504;DP=12635;EAS_AF=0.0109;AMR_AF=0.1297;AFR_AF=0.1346;EUR_AF=0.2406;SAS_AF=0.2618;AA=G|||;VT=SNP
7	131501440	rs145092435	A	G	100	PASS	AC=21;AF=0.00419329;AN=5008;NS=2504;DP=14422;EAS_AF=0;AMR_AF=0.0029;AFR_AF=0;EUR_AF=0.0169;SAS_AF=0.002;AA=A|||;VT=SNP
7	131502072	rs12536241	G	A	100	PASS	AC=782;AF=0.15615;AN=5008;NS=2504;DP=18663;EAS_AF=0.0109;AMR_AF=0.1282;AFR_AF=0.1354;EUR_AF=0.2455;SAS_AF=0.2618;AA=G|||;VT=SNP
7	131503061	rs11761851	A	G	100	PASS	AC=797;AF=0.159145;AN=5008;NS=2504;DP=20492;EAS_AF=0.0119;AMR_AF=0.2291;AFR_AF=0.0651;EUR_AF=0.2654;SAS_AF=0.2791;AA=A|||;VT=SNP
7	131503080	rs75086919	G	A	100	PASS	AC=70;AF=0.0139776;AN=5008;NS=2504;DP=20104;EAS_AF=0;AMR_AF=0.0375;AFR_AF=0;EUR_AF=0.0358;SAS_AF=0.0082;AA=G|||;VT=SNP
7	131504147	rs55694669	G	C	100	PASS	AC=1661;AF=0.331669;AN=5008;NS=2504;DP=18961;EAS_AF=0.2907;AMR_AF=0.5403;AFR_AF=0.23;EUR_AF=0.4592;SAS_AF=0.2321;AA=G|||;VT=SNP
7	131505116	rs1122732	T	G	100	PASS	AC=855;AF=0.170727;AN=5008;NS=2504;DP=19726;EAS_AF=0.0119;AMR_AF=0.2378;AFR_AF=0.0696;EUR_AF=0.2664;SAS_AF=0.3252;AA=T|||;VT=SNP
7	131505231	rs34238228	C	T	100	PASS	AC=42;AF=0.00838658;AN=5008;NS=2504;DP=18158;EAS_AF=0;AMR_AF=0.013;AFR_AF=0;EUR_AF=0.0209;SAS_AF=0.0123;AA=C|||;VT=SNP
7	131505703	rs1985155	T	C	100	PASS	AC=3477;AF=0.694289;AN=5008;NS=2504;DP=19434;EAS_AF=0.9881;AMR_AF=0.7147;AFR_AF=0.4561;EUR_AF=0.7197;SAS_AF=0.6728;AA=C|||;VT=SNP
7	131506117	rs62468068	G	A	100	PASS	AC=1224;AF=0.244409;AN=5008;NS=2504;DP=19592;EAS_AF=0.2827;AMR_AF=0.4741;AFR_AF=0.0567;EUR_AF=0.3787;SAS_AF=0.1575;AA=G|||;VT=SNP
7	131506468	rs9886019	T	C	100	PASS	AC=2223;AF=0.44389;AN=5008;NS=2504;DP=20981;EAS_AF=0.7054;AMR_AF=0.2349;AFR_AF=0.379;EUR_AF=0.3419;SAS_AF=0.5153;AA=T|||;VT=SNP
7	131507016	rs6957381	A	G	100	PASS	AC=4776;AF=0.953674;AN=5008;NS=2504;DP=15787;EAS_AF=1;AMR_AF=0.9712;AFR_AF=0.8714;EUR_AF=0.9751;SAS_AF=0.9826;AA=G|||;VT=SNP
7	131507264	rs142213630	A	G	100	PASS	AC=55;AF=0.0109824;AN=5008;NS=2504;DP=20079;EAS_AF=0;AMR_AF=0.0202;AFR_AF=0.0008;EUR_AF=0.0318;SAS_AF=0.0082;AA=A|||;VT=SNP
7	131507369	rs113099826	G	T	100	PASS	AC=60;AF=0.0119808;AN=5008;NS=2504;DP=19446;EAS_AF=0;AMR_AF=0.0101;AFR_AF=0.0008;EUR_AF=0.0437;SAS_AF=0.0082;AA=G|||;VT=SNP
7	131507546	rs62468070	A	G	100	PASS	AC=1237;AF=0.247005;AN=5008;NS=2504;DP=18994;EAS_AF=0.2897;AMR_AF=0.4798;AFR_AF=0.0575;EUR_AF=0.3787;SAS_AF=0.1585;AA=A|||;VT=SNP
7	131507678	rs62468071	T	G	100	PASS	AC=1238;AF=0.247204;AN=5008;NS=2504;DP=18560;EAS_AF=0.2907;AMR_AF=0.4798;AFR_AF=0.0582;EUR_AF=0.3787;SAS_AF=0.1575;AA=T|||;VT=SNP
7	131508644	rs2080733	C	A	100	PASS	AC=2173;AF=0.433906;AN=5008;NS=2504;DP=19656;EAS_AF=0.6984;AMR_AF=0.232;AFR_AF=0.3517;EUR_AF=0.34;SAS_AF=0.5123;AA=C|||;VT=SNP
7	131509171	rs56244943	C	T	100	PASS	AC=1200;AF=0.239617;AN=5008;NS=2504;DP=19999;EAS_AF=0.2857;AMR_AF=0.4755;AFR_AF=0.0363;EUR_AF=0.3787;SAS_AF=0.1564;AA=C|||;VT=SNP
7	131509927	rs9641910	A	G	100	PASS	AC=1242;AF=0.248003;AN=5008;NS=2504;DP=11370;EAS_AF=0.2907;AMR_AF=0.4813;AFR_AF=0.0605;EUR_AF=0.3787;SAS_AF=0.1575;AA=A|||;VT=SNP
7	131511721	rs117972597	G	A	100	PASS	AC=45;AF=0.00898562;AN=5008;NS=2504;DP=18175;EAS_AF=0;AMR_AF=0.0202;AFR_AF=0.0023;EUR_AF=0.0258;SAS_AF=0.002;AA=G|||;VT=SNP
7	131511871	rs11982848	G	C	100	PASS	AC=1238;AF=0.247204;AN=5008;NS=2504;DP=19882;EAS_AF=0.2907;AMR_AF=0.4813;AFR_AF=0.0575;EUR_AF=0.3787;SAS_AF=0.1575;AA=G|||;VT=SNP
7	131511877	rs11976075	A	G	100	PASS	AC=1241;AF=0.247804;AN=5008;NS=2504;DP=20041;EAS_AF=0.2917;AMR_AF=0.4827;AFR_AF=0.0575;EUR_AF=0.3787;SAS_AF=0.1585;AA=A|||;VT=SNP
7	131512943	rs73148874	C	T	100	PASS	AC=235;AF=0.0469249;AN=5008;NS=2504;DP=16992;EAS_AF=0;AMR_AF=0.0303;AFR_AF=0.084;EUR_AF=0.0636;SAS_AF=0.0399;AA=C|||;VT=SNP
7	131513297	rs10237123	T	C	100	PASS	AC=4775;AF=0.953474;AN=5008;NS=2504;DP=17220;EAS_AF=1;AMR_AF=0.9712;AFR_AF=0.8707;EUR_AF=0.9751;SAS_AF=0.9826;AA=C|||;VT=SNP
7	131513953	rs10225504	G	A	100	PASS	AC=2100;AF=0.419329;AN=5008;NS=2504;DP=16019;EAS_AF=0.7024;AMR_AF=0.2262;AFR_AF=0.2988;EUR_AF=0.34;SAS_AF=0.5092;AA=G|||;VT=SNP
7	131514514	rs7800281	G	A	100	PASS	AC=4806;AF=0.959665;AN=5008;NS=2504;DP=19606;EAS_AF=1;AMR_AF=0.9726;AFR_AF=0.8933;EUR_AF=0.9751;SAS_AF=0.9826;AA=A|||;VT=SNP
7	131514984	rs9656405	T	G	100	PASS	AC=3048;AF=0.608626;AN=5008;NS=2504;DP=17041;EAS_AF=0.7163;AMR_AF=0.4654;AFR_AF=0.4561;EUR_AF=0.5954;SAS_AF=0.819;AA=T|||;VT=SNP
7	131515176	rs77077206	A	G	100	PASS	AC=59;AF=0.0117812;AN=5008;NS=2504;DP=17565;EAS_AF=0;AMR_AF=0.0202;AFR_AF=0.0008;EUR_AF=0.0358;SAS_AF=0.0082;AA=A|||;VT=SNP
7	131515708	rs10954339	G	A	100	PASS	AC=864;AF=0.172524;AN=5008;NS=2504;DP=15102;EAS_AF=0.0109;AMR_AF=0.2334;AFR_AF=0.0968;EUR_AF=0.2535;SAS_AF=0.3149;AA=G|||;VT=SNP
7	131516295	rs2111907	A	G	100	PASS	AC=1854;AF=0.370208;AN=5008;NS=2504;DP=15093;EAS_AF=0.7054;AMR_AF=0.1888;AFR_AF=0.233;EUR_AF=0.2565;SAS_AF=0.456;AA=A|||;VT=SNP
7	131516493	rs11762632	G	A	100	PASS	AC=888;AF=0.177316;AN=5008;NS=2504;DP=15345;EAS_AF=0.0109;AMR_AF=0.2363;AFR_AF=0.1135;EUR_AF=0.2535;SAS_AF=0.3149;AA=G|||;VT=SNP
7	131517202	rs6944918	C	A	100	PASS	AC=2148;AF=0.428914;AN=5008;NS=2504;DP=16607;EAS_AF=0.7054;AMR_AF=0.2277;AFR_AF=0.3374;EUR_AF=0.34;SAS_AF=0.502;AA=A|||;VT=SNP
7	131517415	rs6945544	G	A	100	PASS	AC=2149;AF=0.429113;AN=5008;NS=2504;DP=18597;EAS_AF=0.7044;AMR_AF=0.2277;AFR_AF=0.3381;EUR_AF=0.34;SAS_AF=0.5031;AA=G|||;VT=SNP
7	131517447	rs80113194	C	G	100	PASS	AC=42;AF=0.00838658;AN=5008;NS=2504;DP=19677;EAS_AF=0.001;AMR_AF=0.013;AFR_AF=0;EUR_AF=0.0258;SAS_AF=0.0061;AA=C|||;VT=SNP
7	131517925	rs1004592	A	C	100	PASS	AC=2156;AF=0.430511;AN=5008;NS=2504;DP=21415;EAS_AF=0.7063;AMR_AF=0.2305;AFR_AF=0.3389;EUR_AF=0.34;SAS_AF=0.5051;AA=C|||;VT=SNP
7	131517995	rs1004591	C	A	100	PASS	AC=2153;AF=0.429912;AN=5008;NS=2504;DP=17775;EAS_AF=0.7054;AMR_AF=0.2305;AFR_AF=0.3381;EUR_AF=0.34;SAS_AF=0.5041;AA=C|||;VT=SNP
7	131518007	rs3890309	T	A	100	PASS	AC=2153;AF=0.429912;AN=5008;NS=2504;DP=17305;EAS_AF=0.7054;AMR_AF=0.2305;AFR_AF=0.3381;EUR_AF=0.34;SAS_AF=0.5041;AA=A|||;VT=SNP
7	131518040	rs10242198	G	C	100	PASS	AC=2155;AF=0.430312;AN=5008;NS=2504;DP=16871;EAS_AF=0.7063;AMR_AF=0.232;AFR_AF=0.3381;EUR_AF=0.34;SAS_AF=0.5041;AA=C|||;VT=SNP
7	131518050	rs55889307	G	A	100	PASS	AC=1232;AF=0.246006;AN=5008;NS=2504;DP=17181;EAS_AF=0.2808;AMR_AF=0.4798;AFR_AF=0.0567;EUR_AF=0.3777;SAS_AF=0.1646;AA=G|||;VT=SNP
7	131518065	rs10241990	C	A	100	PASS	AC=2153;AF=0.429912;AN=5008;NS=2504;DP=17860;EAS_AF=0.7063;AMR_AF=0.2305;AFR_AF=0.3381;EUR_AF=0.34;SAS_AF=0.5031;AA=C|||;VT=SNP
7	131518399	rs11975237	G	C	100	PASS	AC=2155;AF=0.430312;AN=5008;NS=2504;DP=15730;EAS_AF=0.7063;AMR_AF=0.232;AFR_AF=0.3381;EUR_AF=0.34;SAS_AF=0.5041;AA=G|||;VT=SNP
7	131518479	rs13238375	G	C	100	PASS	AC=2156;AF=0.430511;AN=5008;NS=2504;DP=15887;EAS_AF=0.7063;AMR_AF=0.2305;AFR_AF=0.3381;EUR_AF=0.3419;SAS_AF=0.5041;AA=G|||;VT=SNP
7	131518512	rs10242607	C	T	100	PASS	AC=2155;AF=0.430312;AN=5008;NS=2504;DP=15837;EAS_AF=0.7063;AMR_AF=0.2305;AFR_AF=0.3381;EUR_AF=0.341;SAS_AF=0.5041;AA=C|||;VT=SNP
7	131518782	rs1477222	C	T	100	PASS	AC=2155;AF=0.430312;AN=5008;NS=2504;DP=18107;EAS_AF=0.7063;AMR_AF=0.2305;AFR_AF=0.3381;EUR_AF=0.341;SAS_AF=0.5041;AA=C|||;VT=SNP
7	131518955	rs1477223	C	T	100	PASS	AC=2154;AF=0.430112;AN=5008;NS=2504;DP=19993;EAS_AF=0.7063;AMR_AF=0.2305;AFR_AF=0.3374;EUR_AF=0.341;SAS_AF=0.5041;AA=T|||;VT=SNP
7	131519082	rs1477224	T	C	100	PASS	AC=3332;AF=0.665335;AN=5008;NS=2504;DP=17646;EAS_AF=0.7183;AMR_AF=0.4841;AFR_AF=0.6611;EUR_AF=0.5944;SAS_AF=0.818;AA=C|||;VT=SNP
7	131519883	rs79436019	C	T	100	PASS	AC=35;AF=0.00698882;AN=5008;NS=2504;DP=19369;EAS_AF=0;AMR_AF=0.0144;AFR_AF=0.0008;EUR_AF=0.0199;SAS_AF=0.0041;AA=C|||;VT=SNP
7	131520263	rs75903068	T	G	100	PASS	AC=41;AF=0.0081869;AN=5008;NS=2504;DP=22758;EAS_AF=0;AMR_AF=0.013;AFR_AF=0;EUR_AF=0.0258;SAS_AF=0.0061;AA=T|||;VT=SNP
7	131520482	rs12706996	C	T	100	PASS	AC=1849;AF=0.369209;AN=5008;NS=2504;DP=19635;EAS_AF=0.6994;AMR_AF=0.183;AFR_AF=0.2466;EUR_AF=0.2465;SAS_AF=0.453;AA=c|||;VT=SNP
7	131520867	rs117701154	A	G	100	PASS	AC=56;AF=0.0111821;AN=5008;NS=2504;DP=17295;EAS_AF=0.001;AMR_AF=0.0101;AFR_AF=0;EUR_AF=0.0358;SAS_AF=0.0123;AA=A|||;VT=SNP
7	131522786	rs10954340	G	A	100	PASS	AC=552;AF=0.110224;AN=5008;NS=2504;DP=22201;EAS_AF=0.0347;AMR_AF=0.1182;AFR_AF=0.1271;EUR_AF=0.1849;SAS_AF=0.0828;AA=G|||;VT=SNP
7	131522963	rs4731820	G	A	100	PASS	AC=2777;AF=0.554513;AN=5008;NS=2504;DP=20933;EAS_AF=0.9534;AMR_AF=0.5836;AFR_AF=0.2292;EUR_AF=0.5348;SAS_AF=0.5828;AA=G|||;VT=SNP
7	131523051	rs17165961	C	T	100	PASS	AC=283;AF=0.0565096;AN=5008;NS=2504;DP=22884;EAS_AF=0.001;AMR_AF=0.0418;AFR_AF=0.0915;EUR_AF=0.0855;SAS_AF=0.047;AA=C|||;VT=SNP
7	131523490	rs73148888	A	G	100	PASS	AC=552;AF=0.110224;AN=5008;NS=2504;DP=19701;EAS_AF=0.0357;AMR_AF=0.1182;AFR_AF=0.1263;EUR_AF=0.1849;SAS_AF=0.0828;AA=A|||;VT=SNP
7	131523692	rs1425087	T	C	100	PASS	AC=4493;AF=0.897165;AN=5008;NS=2504;DP=21296;EAS_AF=0.999;AMR_AF=0.9553;AFR_AF=0.6679;EUR_AF=0.9732;SAS_AF=0.9826;AA=C|||;VT=SNP
7	131524248	rs73148889	C	T	100	PASS	AC=550;AF=0.109824;AN=5008;NS=2504;DP=19578;EAS_AF=0.0337;AMR_AF=0.1182;AFR_AF=0.1263;EUR_AF=0.1849;SAS_AF=0.0828;AA=T|||;VT=SNP
7	131524901	rs62468074	C	T	100	PASS	AC=60;AF=0.0119808;AN=5008;NS=2504;DP=19174;EAS_AF=0;AMR_AF=0.0231;AFR_AF=0.0053;EUR_AF=0.0239;SAS_AF=0.0133;AA=C|||;VT=SNP
7	131524905	rs17165966	C	T	100	PASS	AC=284;AF=0.0567093;AN=5008;NS=2504;DP=18966;EAS_AF=0.001;AMR_AF=0.0432;AFR_AF=0.0915;EUR_AF=0.0855;SAS_AF=0.047;AA=C|||;VT=SNP
7	131524949	rs12234840	A	G	100	PASS	AC=562;AF=0.11222;AN=5008;NS=2504;DP=17771;EAS_AF=0.0337;AMR_AF=0.1182;AFR_AF=0.1286;EUR_AF=0.1849;SAS_AF=0.092;AA=A|||;VT=SNP
7	131524971	rs12234841	A	G	100	PASS	AC=549;AF=0.109625;AN=5008;NS=2504;DP=18477;EAS_AF=0.0337;AMR_AF=0.1182;AFR_AF=0.1248;EUR_AF=0.1849;SAS_AF=0.0838;AA=G|||;VT=SNP
7	131525193	rs61421000	T	C	100	PASS	AC=548;AF=0.109425;AN=5008;NS=2504;DP=19435;EAS_AF=0.0317;AMR_AF=0.1196;AFR_AF=0.1248;EUR_AF=0.1849;SAS_AF=0.0838;AA=T|||;VT=SNP
7	131525355	rs17794043	A	G	100	PASS	AC=548;AF=0.109425;AN=5008;NS=2504;DP=20064;EAS_AF=0.0317;AMR_AF=0.1196;AFR_AF=0.1248;EUR_AF=0.1849;SAS_AF=0.0838;AA=A|||;VT=SNP
7	131525452	rs55937521	G	A	100	PASS	AC=1269;AF=0.253395;AN=5008;NS=2504;DP=19790;EAS_AF=0.3304;AMR_AF=0.428;AFR_AF=0.0893;EUR_AF=0.3101;SAS_AF=0.2137;AA=G|||;VT=SNP
7	131525515	rs112744860	C	T	100	PASS	AC=285;AF=0.0569089;AN=5008;NS=2504;DP=19057;EAS_AF=0.001;AMR_AF=0.0432;AFR_AF=0.0923;EUR_AF=0.0855;SAS_AF=0.047;AA=T|||;VT=SNP
7	131525712	rs73148892	T	C	100	PASS	AC=285;AF=0.0569089;AN=5008;NS=2504;DP=19952;EAS_AF=0.001;AMR_AF=0.0432;AFR_AF=0.0923;EUR_AF=0.0855;SAS_AF=0.047;AA=C|||;VT=SNP
7	131525795	rs10488340	C	T	100	PASS	AC=286;AF=0.0571086;AN=5008;NS=2504;DP=23653;EAS_AF=0.001;AMR_AF=0.0432;AFR_AF=0.0923;EUR_AF=0.0855;SAS_AF=0.0481;AA=C|||;VT=SNP
7	131525928	rs73148894	C	A	100	PASS	AC=282;AF=0.0563099;AN=5008;NS=2504;DP=21302;EAS_AF=0.001;AMR_AF=0.0432;AFR_AF=0.0908;EUR_AF=0.0845;SAS_AF=0.047;AA=A|||;VT=SNP
7	131526020	rs73148895	A	C	100	PASS	AC=282;AF=0.0563099;AN=5008;NS=2504;DP=21277;EAS_AF=0.001;AMR_AF=0.0432;AFR_AF=0.0908;EUR_AF=0.0845;SAS_AF=0.047;AA=C|||;VT=SNP
7	131526120	rs79313010	G	A	100	PASS	AC=282;AF=0.0563099;AN=5008;NS=2504;DP=23611;EAS_AF=0.001;AMR_AF=0.0432;AFR_AF=0.0908;EUR_AF=0.0845;SAS_AF=0.047;AA=A|||;VT=SNP
7	131526137	rs11773903	A	T	100	PASS	AC=882;AF=0.176118;AN=5008;NS=2504;DP=23616;EAS_AF=0.0109;AMR_AF=0.2363;AFR_AF=0.1112;EUR_AF=0.2505;SAS_AF=0.3149;AA=A|||;VT=SNP
7	131526173	rs73148897	G	A	100	PASS	AC=282;AF=0.0563099;AN=5008;NS=2504;DP=24442;EAS_AF=0.001;AMR_AF=0.0432;AFR_AF=0.0908;EUR_AF=0.0845;SAS_AF=0.047;AA=A|||;VT=SNP
7	131526655	rs73148898	T	G	100	PASS	AC=285;AF=0.0569089;AN=5008;NS=2504;DP=22219;EAS_AF=0.001;AMR_AF=0.0432;AFR_AF=0.0923;EUR_AF=0.0855;SAS_AF=0.047;AA=G|||;VT=SNP
7	131526680	rs73148899	T	C	100	PASS	AC=284;AF=0.0567093;AN=5008;NS=2504;DP=22230;EAS_AF=0.001;AMR_AF=0.0432;AFR_AF=0.0915;EUR_AF=0.0855;SAS_AF=0.047;AA=C|||;VT=SNP
7	131526745	rs11771563	T	C	100	PASS	AC=884;AF=0.176518;AN=5008;NS=2504;DP=20721;EAS_AF=0.0109;AMR_AF=0.2363;AFR_AF=0.1112;EUR_AF=0.2515;SAS_AF=0.316;AA=T|||;VT=SNP
7	131526762	rs4731821	C	T	100	PASS	AC=4500;AF=0.898562;AN=5008;NS=2504;DP=20066;EAS_AF=1;AMR_AF=0.9582;AFR_AF=0.671;EUR_AF=0.9732;SAS_AF=0.9826;AA=T|||;VT=SNP
7	131527096	rs73148901	A	G	100	PASS	AC=285;AF=0.0569089;AN=5008;NS=2504;DP=19686;EAS_AF=0.001;AMR_AF=0.0432;AFR_AF=0.0923;EUR_AF=0.0855;SAS_AF=0.047;AA=G|||;VT=SNP
7	131527306	rs73148902	G	A	100	PASS	AC=285;AF=0.0569089;AN=5008;NS=2504;DP=13452;EAS_AF=0.001;AMR_AF=0.0432;AFR_AF=0.0923;EUR_AF=0.0855;SAS_AF=0.047;AA=A|||;VT=SNP
7	131527536	rs73151003	G	A	100	PASS	AC=342;AF=0.0682907;AN=5008;NS=2504;DP=8413;EAS_AF=0.001;AMR_AF=0.049;AFR_AF=0.1324;EUR_AF=0.0855;SAS_AF=0.047;AA=G|||;VT=SNP
7	131527754	rs10261124	C	T	100	PASS	AC=4190;AF=0.836661;AN=5008;NS=2504;DP=14519;EAS_AF=0.999;AMR_AF=0.9164;AFR_AF=0.5651;EUR_AF=0.8887;SAS_AF=0.9264;AA=C|||;VT=SNP
7	131528228	rs11768999	C	T	100	PASS	AC=862;AF=0.172125;AN=5008;NS=2504;DP=19678;EAS_AF=0.0109;AMR_AF=0.2363;AFR_AF=0.0961;EUR_AF=0.2505;SAS_AF=0.3149;AA=C|||;VT=SNP
7	131528516	rs73725630	T	G	100	PASS	AC=262;AF=0.0523163;AN=5008;NS=2504;DP=20343;EAS_AF=0.0298;AMR_AF=0.0764;AFR_AF=0.0325;EUR_AF=0.0984;SAS_AF=0.0378;AA=T|||;VT=SNP
7	131528620	rs74425008	C	T	100	PASS	AC=268;AF=0.0535144;AN=5008;NS=2504;DP=19732;EAS_AF=0.0298;AMR_AF=0.0764;AFR_AF=0.0363;EUR_AF=0.0994;SAS_AF=0.0378;AA=C|||;VT=SNP
7	131528702	rs56213452	G	A	100	PASS	AC=68;AF=0.0135783;AN=5008;NS=2504;DP=22405;EAS_AF=0.001;AMR_AF=0.0274;AFR_AF=0.003;EUR_AF=0.0388;SAS_AF=0.0051;AA=g|||;VT=SNP
7	131529852	rs17165969	G	A	100	PASS	AC=283;AF=0.0565096;AN=5008;NS=2504;DP=21824;EAS_AF=0.001;AMR_AF=0.0418;AFR_AF=0.0923;EUR_AF=0.0845;SAS_AF=0.047;AA=A|||;VT=SNP
7	131529921	rs7781573	C	T	100	PASS	AC=237;AF=0.0473243;AN=5008;NS=2504;DP=20680;EAS_AF=0;AMR_AF=0.0303;AFR_AF=0.1309;EUR_AF=0.0258;SAS_AF=0.0174;AA=C|||;VT=SNP
7	131530222	rs759737	G	A	100	PASS	AC=2929;AF=0.584864;AN=5008;NS=2504;DP=24007;EAS_AF=0.9593;AMR_AF=0.634;AFR_AF=0.2171;EUR_AF=0.6431;SAS_AF=0.6012;AA=G|||;VT=SNP
7	131530324	rs62468076	A	C	100	PASS	AC=87;AF=0.0173722;AN=5008;NS=2504;DP=23511;EAS_AF=0;AMR_AF=0.0231;AFR_AF=0.0219;EUR_AF=0.0249;SAS_AF=0.0174;AA=A|||;VT=SNP
7	131530354	rs73151005	C	T	100	PASS	AC=283;AF=0.0565096;AN=5008;NS=2504;DP=23279;EAS_AF=0.001;AMR_AF=0.0418;AFR_AF=0.0923;EUR_AF=0.0845;SAS_AF=0.047;AA=C|||;VT=SNP
7	131531190	rs17165970	C	T	100	PASS	AC=282;AF=0.0563099;AN=5008;NS=2504;DP=18693;EAS_AF=0.001;AMR_AF=0.0418;AFR_AF=0.0915;EUR_AF=0.0845;SAS_AF=0.047;AA=C|||;VT=SNP
7	131531375	rs57477424	A	G	100	PASS	AC=241;AF=0.048123;AN=5008;NS=2504;DP=21133;EAS_AF=0;AMR_AF=0.0303;AFR_AF=0.1339;EUR_AF=0.0258;SAS_AF=0.0174;AA=A|||;VT=SNP
7	131531466	rs78624092	G	A	100	PASS	AC=47;AF=0.00938498;AN=5008;NS=2504;DP=22034;EAS_AF=0;AMR_AF=0.0029;AFR_AF=0.0015;EUR_AF=0.0119;SAS_AF=0.0317;AA=G|||;VT=SNP
7	131532169	rs62468092	C	T	100	PASS	AC=237;AF=0.0473243;AN=5008;NS=2504;DP=19161;EAS_AF=0;AMR_AF=0.0303;AFR_AF=0.1309;EUR_AF=0.0258;SAS_AF=0.0174;AA=C|||;VT=SNP
7	131532279	rs7801448	C	A	100	PASS	AC=530;AF=0.105831;AN=5008;NS=2504;DP=16771;EAS_AF=0.001;AMR_AF=0.072;AFR_AF=0.2307;EUR_AF=0.1103;SAS_AF=0.0644;AA=A|||;VT=SNP
7	131532832	rs57758316	G	A	100	PASS	AC=545;AF=0.108826;AN=5008;NS=2504;DP=19868;EAS_AF=0.001;AMR_AF=0.0735;AFR_AF=0.2413;EUR_AF=0.1103;SAS_AF=0.0644;AA=G|||;VT=SNP
7	131532891	rs73151007	C	T	100	PASS	AC=277;AF=0.0553115;AN=5008;NS=2504;DP=18933;EAS_AF=0.001;AMR_AF=0.0418;AFR_AF=0.0877;EUR_AF=0.0845;SAS_AF=0.047;AA=C|||;VT=SNP
7	131532931	rs3885260	A	G	100	PASS	AC=4174;AF=0.833466;AN=5008;NS=2504;DP=17410;EAS_AF=0.9702;AMR_AF=0.8991;AFR_AF=0.5492;EUR_AF=0.8996;SAS_AF=0.9622;AA=A|||;VT=SNP
7	131532970	rs61449202	C	T	100	PASS	AC=530;AF=0.105831;AN=5008;NS=2504;DP=16809;EAS_AF=0.001;AMR_AF=0.072;AFR_AF=0.2307;EUR_AF=0.1103;SAS_AF=0.0644;AA=C|||;VT=SNP
7	131533620	rs1425086	C	A	100	PASS	AC=2961;AF=0.591254;AN=5008;NS=2504;DP=16523;EAS_AF=0.9593;AMR_AF=0.6455;AFR_AF=0.2171;EUR_AF=0.6541;SAS_AF=0.6145;AA=C|||;VT=SNP
7	131533769	rs10264040	C	G	100	PASS	AC=1316;AF=0.26278;AN=5008;NS=2504;DP=17098;EAS_AF=0.0397;AMR_AF=0.2781;AFR_AF=0.3896;EUR_AF=0.2396;SAS_AF=0.3344;AA=C|||;VT=SNP
7	131533816	rs2333896	G	A	100	PASS	AC=3468;AF=0.692492;AN=5008;NS=2504;DP=16425;EAS_AF=0.9603;AMR_AF=0.7133;AFR_AF=0.4463;EUR_AF=0.7594;SAS_AF=0.6656;AA=G|||;VT=SNP
7	131535554	rs112051620	G	A	100	PASS	AC=689;AF=0.13758;AN=5008;NS=2504;DP=17588;EAS_AF=0.0099;AMR_AF=0.1859;AFR_AF=0.0908;EUR_AF=0.1392;SAS_AF=0.2965;AA=G|||;VT=SNP
7	131535589	rs113825498	A	G	100	PASS	AC=1345;AF=0.26857;AN=5008;NS=2504;DP=17071;EAS_AF=0.0407;AMR_AF=0.2939;AFR_AF=0.3457;EUR_AF=0.2873;SAS_AF=0.362;AA=G|||;VT=SNP
7	131535730	rs10272683	G	A	100	PASS	AC=831;AF=0.165935;AN=5008;NS=2504;DP=20118;EAS_AF=0.0149;AMR_AF=0.1945;AFR_AF=0.1891;EUR_AF=0.1402;SAS_AF=0.2965;AA=G|||;VT=SNP
7	131536317	rs79138320	T	A	100	PASS	AC=736;AF=0.146965;AN=5008;NS=2504;DP=18427;EAS_AF=0.0099;AMR_AF=0.1888;AFR_AF=0.1248;EUR_AF=0.1392;SAS_AF=0.2965;AA=T|||;VT=SNP
7	131536382	rs60398050	C	T	100	PASS	AC=238;AF=0.047524;AN=5008;NS=2504;DP=19482;EAS_AF=0;AMR_AF=0.0303;AFR_AF=0.1316;EUR_AF=0.0258;SAS_AF=0.0174;AA=C|||;VT=SNP
7	131536603	rs73151010	C	T	100	PASS	AC=445;AF=0.0888578;AN=5008;NS=2504;DP=16597;EAS_AF=0.001;AMR_AF=0.0447;AFR_AF=0.2262;EUR_AF=0.0805;SAS_AF=0.0337;AA=C|||;VT=SNP
7	131537310	rs4731822	T	C	100	PASS	AC=3018;AF=0.602636;AN=5008;NS=2504;DP=16214;EAS_AF=0.9613;AMR_AF=0.6614;AFR_AF=0.2216;EUR_AF=0.6859;SAS_AF=0.6207;AA=T|||;VT=SNP
7	131537865	rs73151011	G	A	100	PASS	AC=54;AF=0.0107827;AN=5008;NS=2504;DP=17934;EAS_AF=0.001;AMR_AF=0.0144;AFR_AF=0.0023;EUR_AF=0.0268;SAS_AF=0.0133;AA=G|||;VT=SNP
7	131537918	rs76070078	A	G	100	PASS	AC=241;AF=0.048123;AN=5008;NS=2504;DP=18257;EAS_AF=0;AMR_AF=0.0303;AFR_AF=0.1339;EUR_AF=0.0258;SAS_AF=0.0174;AA=A|||;VT=SNP
7	131538410	rs11766735	A	C	100	PASS	AC=168;AF=0.0335463;AN=5008;NS=2504;DP=20730;EAS_AF=0;AMR_AF=0.0576;AFR_AF=0.0068;EUR_AF=0.0944;SAS_AF=0.0245;AA=A|||;VT=SNP
7	131538526	rs987998	C	A	100	PASS	AC=214;AF=0.0427316;AN=5008;NS=2504;DP=21139;EAS_AF=0.0298;AMR_AF=0.0605;AFR_AF=0.0333;EUR_AF=0.0666;SAS_AF=0.0317;AA=C|||;VT=SNP
7	131539096	rs34835812	C	G	100	PASS	AC=370;AF=0.0738818;AN=5008;NS=2504;DP=17803;EAS_AF=0.1558;AMR_AF=0.0519;AFR_AF=0.0053;EUR_AF=0.0795;SAS_AF=0.092;AA=C|||;VT=SNP
7	131539274	rs73725635	T	C	100	PASS	AC=1060;AF=0.211661;AN=5008;NS=2504;DP=17789;EAS_AF=0.0397;AMR_AF=0.2536;AFR_AF=0.2375;EUR_AF=0.2068;SAS_AF=0.3292;AA=T|||;VT=SNP
7	131539363	rs11975170	T	C	100	PASS	AC=1061;AF=0.211861;AN=5008;NS=2504;DP=17832;EAS_AF=0.0397;AMR_AF=0.2536;AFR_AF=0.2383;EUR_AF=0.2068;SAS_AF=0.3292;AA=C|||;VT=SNP
7	131539621	rs117159621	C	T	100	PASS	AC=40;AF=0.00798722;AN=5008;NS=2504;DP=16186;EAS_AF=0;AMR_AF=0.0029;AFR_AF=0.0015;EUR_AF=0.0119;SAS_AF=0.0245;AA=C|||;VT=SNP
7	131539697	rs11972336	G	C	100	PASS	AC=214;AF=0.0427316;AN=5008;NS=2504;DP=16315;EAS_AF=0.0298;AMR_AF=0.0605;AFR_AF=0.0333;EUR_AF=0.0666;SAS_AF=0.0317;AA=G|||;VT=SNP
7	131541281	rs56227632	G	A	100	PASS	AC=447;AF=0.0892572;AN=5008;NS=2504;DP=20419;EAS_AF=0.001;AMR_AF=0.0432;AFR_AF=0.2284;EUR_AF=0.0805;SAS_AF=0.0337;AA=G|||;VT=SNP
7	131541459	rs75952842	C	T	100	PASS	AC=769;AF=0.153554;AN=5008;NS=2504;DP=23248;EAS_AF=0.0099;AMR_AF=0.1916;AFR_AF=0.1467;EUR_AF=0.1402;SAS_AF=0.2975;AA=C|||;VT=SNP
7	131541469	rs74695911	T	C	100	PASS	AC=1016;AF=0.202875;AN=5008;NS=2504;DP=23198;EAS_AF=0.0397;AMR_AF=0.2536;AFR_AF=0.2042;EUR_AF=0.2068;SAS_AF=0.3292;AA=T|||;VT=SNP
7	131541499	rs56388326	T	C	100	PASS	AC=263;AF=0.052516;AN=5008;NS=2504;DP=22670;EAS_AF=0.002;AMR_AF=0.0375;AFR_AF=0.0915;EUR_AF=0.0805;SAS_AF=0.0337;AA=T|||;VT=SNP
7	131541811	rs77265499	A	G	100	PASS	AC=99;AF=0.0197684;AN=5008;NS=2504;DP=20986;EAS_AF=0.001;AMR_AF=0.0331;AFR_AF=0.003;EUR_AF=0.0547;SAS_AF=0.0164;AA=A|||;VT=SNP
7	131542122	rs62468096	G	A	100	PASS	AC=75;AF=0.014976;AN=5008;NS=2504;DP=18221;EAS_AF=0.001;AMR_AF=0.0288;AFR_AF=0.0023;EUR_AF=0.0408;SAS_AF=0.0102;AA=G|||;VT=SNP
7	131542232	rs1425085	G	A	100	PASS	AC=3007;AF=0.600439;AN=5008;NS=2504;DP=18448;EAS_AF=0.9593;AMR_AF=0.6614;AFR_AF=0.2156;EUR_AF=0.6859;SAS_AF=0.6196;AA=G|||;VT=SNP
7	131542345	rs10464712	T	A	100	PASS	AC=1060;AF=0.211661;AN=5008;NS=2504;DP=19295;EAS_AF=0.0397;AMR_AF=0.2536;AFR_AF=0.2368;EUR_AF=0.2078;SAS_AF=0.3292;AA=A|||;VT=SNP
7	131542688	rs13244980	C	T	100	PASS	AC=2731;AF=0.545327;AN=5008;NS=2504;DP=17555;EAS_AF=0.8085;AMR_AF=0.6527;AFR_AF=0.1339;EUR_AF=0.6839;SAS_AF=0.6115;AA=C|||;VT=SNP
7	131542900	rs10250261	A	C	100	PASS	AC=1060;AF=0.211661;AN=5008;NS=2504;DP=19276;EAS_AF=0.0397;AMR_AF=0.2536;AFR_AF=0.2375;EUR_AF=0.2068;SAS_AF=0.3292;AA=A|||;VT=SNP
7	131542906	rs10279798	C	T	100	PASS	AC=1016;AF=0.202875;AN=5008;NS=2504;DP=19451;EAS_AF=0.0397;AMR_AF=0.2522;AFR_AF=0.205;EUR_AF=0.2068;SAS_AF=0.3292;AA=C|||;VT=SNP
7	131542957	rs10250284	A	C	100	PASS	AC=1058;AF=0.211262;AN=5008;NS=2504;DP=18748;EAS_AF=0.0397;AMR_AF=0.2536;AFR_AF=0.236;EUR_AF=0.2068;SAS_AF=0.3292;AA=C|||;VT=SNP
7	131542961	rs73151013	C	T	100	PASS	AC=262;AF=0.0523163;AN=5008;NS=2504;DP=18592;EAS_AF=0.001;AMR_AF=0.0375;AFR_AF=0.0915;EUR_AF=0.0805;SAS_AF=0.0337;AA=C|||;VT=SNP
7	131544227	rs1425084	A	G	100	PASS	AC=3009;AF=0.600839;AN=5008;NS=2504;DP=19391;EAS_AF=0.9593;AMR_AF=0.6614;AFR_AF=0.2163;EUR_AF=0.6859;SAS_AF=0.6207;AA=A|||;VT=SNP
7	131544499	rs73151014	A	G	100	PASS	AC=262;AF=0.0523163;AN=5008;NS=2504;DP=19620;EAS_AF=0.001;AMR_AF=0.0375;AFR_AF=0.0915;EUR_AF=0.0805;SAS_AF=0.0337;AA=A|||;VT=SNP
7	131545173	rs62468097	C	A	100	PASS	AC=188;AF=0.0375399;AN=5008;NS=2504;DP=16573;EAS_AF=0;AMR_AF=0.0288;AFR_AF=0.0946;EUR_AF=0.0258;SAS_AF=0.0174;AA=C|||;VT=SNP
7	131545526	rs11534068	G	T	100	PASS	AC=1109;AF=0.221446;AN=5008;NS=2504;DP=19197;EAS_AF=0.0397;AMR_AF=0.255;AFR_AF=0.2746;EUR_AF=0.2068;SAS_AF=0.3282;AA=G|||;VT=SNP
7	131546036	rs74670764	C	T	100	PASS	AC=16;AF=0.00319489;AN=5008;NS=2504;DP=20119;EAS_AF=0;AMR_AF=0.0072;AFR_AF=0;EUR_AF=0.0099;SAS_AF=0.001;AA=C|||;VT=SNP
7	131546516	rs10954341	A	G	100	PASS	AC=1372;AF=0.273962;AN=5008;NS=2504;DP=17867;EAS_AF=0.0407;AMR_AF=0.2925;AFR_AF=0.3669;EUR_AF=0.2873;SAS_AF=0.362;AA=G|||;VT=SNP
7	131546546	rs10954342	T	C	100	PASS	AC=1110;AF=0.221645;AN=5008;NS=2504;DP=18009;EAS_AF=0.0397;AMR_AF=0.2565;AFR_AF=0.2753;EUR_AF=0.2068;SAS_AF=0.3272;AA=C|||;VT=SNP
7	131546556	rs4728238	T	A	100	PASS	AC=3206;AF=0.640176;AN=5008;NS=2504;DP=18228;EAS_AF=0.9593;AMR_AF=0.6888;AFR_AF=0.3177;EUR_AF=0.7117;SAS_AF=0.6391;AA=T|||;VT=SNP
7	131546743	rs10954343	T	C	100	PASS	AC=1109;AF=0.221446;AN=5008;NS=2504;DP=21424;EAS_AF=0.0397;AMR_AF=0.255;AFR_AF=0.2753;EUR_AF=0.2058;SAS_AF=0.3282;AA=T|||;VT=SNP
7	131546866	rs73725640	T	C	100	PASS	AC=213;AF=0.0425319;AN=5008;NS=2504;DP=17966;EAS_AF=0.0298;AMR_AF=0.0605;AFR_AF=0.0325;EUR_AF=0.0666;SAS_AF=0.0317;AA=T|||;VT=SNP
7	131547236	rs11535254	A	G	100	PASS	AC=1108;AF=0.221246;AN=5008;NS=2504;DP=22013;EAS_AF=0.0397;AMR_AF=0.255;AFR_AF=0.2753;EUR_AF=0.2058;SAS_AF=0.3272;AA=A|||;VT=SNP
7	131547430	rs59945874	G	C	100	PASS	AC=187;AF=0.0373403;AN=5008;NS=2504;DP=21255;EAS_AF=0;AMR_AF=0.0288;AFR_AF=0.0938;EUR_AF=0.0258;SAS_AF=0.0174;AA=G|||;VT=SNP
7	131547960	rs17133213	T	C	100	PASS	AC=262;AF=0.0523163;AN=5008;NS=2504;DP=17842;EAS_AF=0.001;AMR_AF=0.0375;AFR_AF=0.0915;EUR_AF=0.0805;SAS_AF=0.0337;AA=T|||;VT=SNP
7	131548277	rs4728240	C	T	100	PASS	AC=3010;AF=0.601038;AN=5008;NS=2504;DP=16028;EAS_AF=0.9593;AMR_AF=0.6614;AFR_AF=0.2163;EUR_AF=0.6859;SAS_AF=0.6217;AA=C|||;VT=SNP
7	131548286	rs113255532	G	A	100	PASS	AC=263;AF=0.052516;AN=5008;NS=2504;DP=16231;EAS_AF=0.001;AMR_AF=0.0375;AFR_AF=0.0915;EUR_AF=0.0815;SAS_AF=0.0337;AA=G|||;VT=SNP
7	131548306	rs12112385	C	T	100	PASS	AC=1109;AF=0.221446;AN=5008;NS=2504;DP=16341;EAS_AF=0.0397;AMR_AF=0.255;AFR_AF=0.2753;EUR_AF=0.2068;SAS_AF=0.3272;AA=T|||;VT=SNP
7	131548505	rs10954344	A	C	100	PASS	AC=1108;AF=0.221246;AN=5008;NS=2504;DP=15846;EAS_AF=0.0397;AMR_AF=0.255;AFR_AF=0.2746;EUR_AF=0.2068;SAS_AF=0.3272;AA=C|||;VT=SNP
7	131548953	rs6955090	A	G	100	PASS	AC=1100;AF=0.219649;AN=5008;NS=2504;DP=18861;EAS_AF=0.0397;AMR_AF=0.255;AFR_AF=0.2685;EUR_AF=0.2068;SAS_AF=0.3272;AA=A|||;VT=SNP
7	131549516	rs1863225	C	T	100	PASS	AC=3205;AF=0.639976;AN=5008;NS=2504;DP=18502;EAS_AF=0.9593;AMR_AF=0.6888;AFR_AF=0.3169;EUR_AF=0.7117;SAS_AF=0.6391;AA=C|||;VT=SNP
7	131549587	rs73725641	C	A	100	PASS	AC=1100;AF=0.219649;AN=5008;NS=2504;DP=19533;EAS_AF=0.0397;AMR_AF=0.255;AFR_AF=0.2685;EUR_AF=0.2068;SAS_AF=0.3272;AA=C|||;VT=SNP
7	131549715	rs73151015	C	T	100	PASS	AC=262;AF=0.0523163;AN=5008;NS=2504;DP=20562;EAS_AF=0.001;AMR_AF=0.0375;AFR_AF=0.0915;EUR_AF=0.0805;SAS_AF=0.0337;AA=C|||;VT=SNP
7	131549902	rs62468099	G	A	100	PASS	AC=187;AF=0.0373403;AN=5008;NS=2504;DP=20565;EAS_AF=0;AMR_AF=0.0288;AFR_AF=0.0938;EUR_AF=0.0258;SAS_AF=0.0174;AA=G|||;VT=SNP
7	131549922	rs73725642	A	G	100	PASS	AC=1100;AF=0.219649;AN=5008;NS=2504;DP=21106;EAS_AF=0.0397;AMR_AF=0.255;AFR_AF=0.2685;EUR_AF=0.2068;SAS_AF=0.3272;AA=A|||;VT=SNP
7	131549953	rs62468100	A	T	100	PASS	AC=187;AF=0.0373403;AN=5008;NS=2504;DP=22438;EAS_AF=0;AMR_AF=0.0288;AFR_AF=0.0938;EUR_AF=0.0258;SAS_AF=0.0174;AA=A|||;VT=SNP
7	131550370	rs56291605	G	A	100	PASS	AC=177;AF=0.0353435;AN=5008;NS=2504;DP=21501;EAS_AF=0.002;AMR_AF=0.0216;AFR_AF=0.09;EUR_AF=0.0278;SAS_AF=0.0133;AA=G|||;VT=SNP
7	131550503	rs62468101	T	C	100	PASS	AC=1286;AF=0.256789;AN=5008;NS=2504;DP=20069;EAS_AF=0.0397;AMR_AF=0.2839;AFR_AF=0.3616;EUR_AF=0.2326;SAS_AF=0.3446;AA=C|||;VT=SNP
7	131550827	rs6965507	A	G	100	PASS	AC=230;AF=0.0459265;AN=5008;NS=2504;DP=18850;EAS_AF=0;AMR_AF=0.0303;AFR_AF=0.1256;EUR_AF=0.0258;SAS_AF=0.0174;AA=A|||;VT=SNP
7	131550917	rs73151016	T	G	100	PASS	AC=45;AF=0.00898562;AN=5008;NS=2504;DP=17218;EAS_AF=0;AMR_AF=0.0043;AFR_AF=0.0008;EUR_AF=0.0368;SAS_AF=0.0041;AA=T|||;VT=SNP
7	131551165	rs73151018	C	T	100	PASS	AC=35;AF=0.00698882;AN=5008;NS=2504;DP=16525;EAS_AF=0;AMR_AF=0.0086;AFR_AF=0.0008;EUR_AF=0.0209;SAS_AF=0.0072;AA=C|||;VT=SNP
7	131552129	rs10954345	T	A	100	PASS	AC=4311;AF=0.860823;AN=5008;NS=2504;DP=18186;EAS_AF=0.999;AMR_AF=0.9452;AFR_AF=0.5893;EUR_AF=0.9185;SAS_AF=0.9663;AA=A|||;VT=SNP
7	131552152	rs4728241	T	A	100	PASS	AC=3023;AF=0.603634;AN=5008;NS=2504;DP=18441;EAS_AF=0.9593;AMR_AF=0.6614;AFR_AF=0.2247;EUR_AF=0.6879;SAS_AF=0.6217;AA=T|||;VT=SNP
7	131553787	rs73151022	T	A	100	PASS	AC=264;AF=0.0527157;AN=5008;NS=2504;DP=17531;EAS_AF=0.001;AMR_AF=0.0375;AFR_AF=0.093;EUR_AF=0.0805;SAS_AF=0.0337;AA=T|||;VT=SNP
7	131554002	rs73151023	T	G	100	PASS	AC=264;AF=0.0527157;AN=5008;NS=2504;DP=18922;EAS_AF=0.001;AMR_AF=0.0375;AFR_AF=0.093;EUR_AF=0.0805;SAS_AF=0.0337;AA=T|||;VT=SNP
7	131554128	rs4612286	A	G	100	PASS	AC=790;AF=0.157748;AN=5008;NS=2504;DP=16129;EAS_AF=0.0099;AMR_AF=0.1916;AFR_AF=0.1641;EUR_AF=0.1382;SAS_AF=0.2975;AA=A|||;VT=SNP
7	131554452	rs62468104	C	T	100	PASS	AC=65;AF=0.0129792;AN=5008;NS=2504;DP=19428;EAS_AF=0;AMR_AF=0.0216;AFR_AF=0.0061;EUR_AF=0.0249;SAS_AF=0.0174;AA=C|||;VT=SNP
7	131554666	rs759738	C	A	100	PASS	AC=3020;AF=0.603035;AN=5008;NS=2504;DP=21110;EAS_AF=0.9593;AMR_AF=0.6614;AFR_AF=0.2247;EUR_AF=0.6869;SAS_AF=0.6196;AA=C|||;VT=SNP
7	131554668	rs117548772	G	A	100	PASS	AC=35;AF=0.00698882;AN=5008;NS=2504;DP=21114;EAS_AF=0;AMR_AF=0.0115;AFR_AF=0.0008;EUR_AF=0.0109;SAS_AF=0.0153;AA=G|||;VT=SNP
7	131555001	rs731203	G	A	100	PASS	AC=740;AF=0.147764;AN=5008;NS=2504;DP=18948;EAS_AF=0.0099;AMR_AF=0.1888;AFR_AF=0.1278;EUR_AF=0.1382;SAS_AF=0.2975;AA=G|||;VT=SNP
7	131555008	rs117343763	C	T	100	PASS	AC=18;AF=0.00359425;AN=5008;NS=2504;DP=18415;EAS_AF=0;AMR_AF=0.0029;AFR_AF=0;EUR_AF=0.0139;SAS_AF=0.002;AA=C|||;VT=SNP
7	131555067	rs8180781	G	A	100	PASS	AC=190;AF=0.0379393;AN=5008;NS=2504;DP=18591;EAS_AF=0.0298;AMR_AF=0.0576;AFR_AF=0.0166;EUR_AF=0.0666;SAS_AF=0.0317;AA=G|||;VT=SNP
7	131555069	rs79529128	G	A	100	PASS	AC=48;AF=0.00958466;AN=5008;NS=2504;DP=18619;EAS_AF=0;AMR_AF=0.0159;AFR_AF=0;EUR_AF=0.0308;SAS_AF=0.0061;AA=G|||;VT=SNP
7	131555180	rs8180782	G	C	100	PASS	AC=213;AF=0.0425319;AN=5008;NS=2504;DP=18526;EAS_AF=0.0298;AMR_AF=0.0591;AFR_AF=0.0325;EUR_AF=0.0666;SAS_AF=0.0327;AA=G|||;VT=SNP
7	131555959	rs7796957	A	G	100	PASS	AC=4309;AF=0.860423;AN=5008;NS=2504;DP=20746;EAS_AF=0.999;AMR_AF=0.9452;AFR_AF=0.5877;EUR_AF=0.9185;SAS_AF=0.9663;AA=G|||;VT=SNP
7	131555983	rs73725644	C	A	100	PASS	AC=213;AF=0.0425319;AN=5008;NS=2504;DP=21250;EAS_AF=0.0298;AMR_AF=0.0591;AFR_AF=0.0325;EUR_AF=0.0666;SAS_AF=0.0327;AA=C|||;VT=SNP
7	131556255	rs146739371	G	A	100	PASS	AC=62;AF=0.0123802;AN=5008;NS=2504;DP=21365;EAS_AF=0;AMR_AF=0.0159;AFR_AF=0.0023;EUR_AF=0.0447;SAS_AF=0.0031;AA=G|||;VT=SNP
7	131556599	rs73151026	G	T	100	PASS	AC=265;AF=0.0529153;AN=5008;NS=2504;DP=20386;EAS_AF=0.001;AMR_AF=0.0375;AFR_AF=0.0938;EUR_AF=0.0805;SAS_AF=0.0337;AA=G|||;VT=SNP
7	131556931	rs138093187	C	T	100	PASS	AC=27;AF=0.00539137;AN=5008;NS=2504;DP=19789;EAS_AF=0;AMR_AF=0.013;AFR_AF=0.0008;EUR_AF=0.0139;SAS_AF=0.0031;AA=C|||;VT=SNP
7	131557243	rs62468106	A	G	100	PASS	AC=91;AF=0.0181709;AN=5008;NS=2504;DP=19374;EAS_AF=0;AMR_AF=0.0245;AFR_AF=0.0242;EUR_AF=0.0249;SAS_AF=0.0174;AA=A|||;VT=SNP
7	131557406	rs4728242	G	T	100	PASS	AC=4310;AF=0.860623;AN=5008;NS=2504;DP=20071;EAS_AF=0.999;AMR_AF=0.9452;AFR_AF=0.5885;EUR_AF=0.9185;SAS_AF=0.9663;AA=T|||;VT=SNP
7	131557507	rs10273565	T	C	100	PASS	AC=1284;AF=0.25639;AN=5008;NS=2504;DP=18394;EAS_AF=0.0397;AMR_AF=0.2839;AFR_AF=0.3593;EUR_AF=0.2316;SAS_AF=0.3466;AA=T|||;VT=SNP
7	131557617	rs10261075	G	A	100	PASS	AC=1055;AF=0.210663;AN=5008;NS=2504;DP=16072;EAS_AF=0.0397;AMR_AF=0.2536;AFR_AF=0.2345;EUR_AF=0.2058;SAS_AF=0.3292;AA=G|||;VT=SNP
7	131557852	rs79353305	C	T	100	PASS	AC=740;AF=0.147764;AN=5008;NS=2504;DP=19548;EAS_AF=0.0099;AMR_AF=0.1888;AFR_AF=0.1278;EUR_AF=0.1382;SAS_AF=0.2975;AA=C|||;VT=SNP
7	131558341	rs12706997	T	C	100	PASS	AC=3007;AF=0.600439;AN=5008;NS=2504;DP=20376;EAS_AF=0.9593;AMR_AF=0.6614;AFR_AF=0.2163;EUR_AF=0.6859;SAS_AF=0.6186;AA=T|||;VT=SNP
7	131558456	rs12706998	A	G	100	PASS	AC=3007;AF=0.600439;AN=5008;NS=2504;DP=21708;EAS_AF=0.9593;AMR_AF=0.6614;AFR_AF=0.2163;EUR_AF=0.6859;SAS_AF=0.6186;AA=A|||;VT=SNP
7	131558566	rs73151027	A	C	100	PASS	AC=264;AF=0.0527157;AN=5008;NS=2504;DP=20448;EAS_AF=0.001;AMR_AF=0.0375;AFR_AF=0.0923;EUR_AF=0.0815;SAS_AF=0.0337;AA=A|||;VT=SNP
7	131558980	rs7812272	A	G	100	PASS	AC=4178;AF=0.834265;AN=5008;NS=2504;DP=20622;EAS_AF=0.9702;AMR_AF=0.8948;AFR_AF=0.5582;EUR_AF=0.9066;SAS_AF=0.9499;AA=G|||;VT=SNP
7	131559021	rs79102200	A	G	100	PASS	AC=791;AF=0.157947;AN=5008;NS=2504;DP=20438;EAS_AF=0.0099;AMR_AF=0.1916;AFR_AF=0.1649;EUR_AF=0.1382;SAS_AF=0.2975;AA=A|||;VT=SNP
7	131559126	rs17165985	G	A	100	PASS	AC=791;AF=0.157947;AN=5008;NS=2504;DP=21998;EAS_AF=0.0099;AMR_AF=0.1916;AFR_AF=0.1649;EUR_AF=0.1382;SAS_AF=0.2975;AA=G|||;VT=SNP
7	131559641	rs60772407	T	C	100	PASS	AC=402;AF=0.0802716;AN=5008;NS=2504;DP=20877;EAS_AF=0.0298;AMR_AF=0.0879;AFR_AF=0.1278;EUR_AF=0.0924;SAS_AF=0.0501;AA=T|||;VT=SNP
7	131559815	rs4731824	G	T	100	PASS	AC=3024;AF=0.603834;AN=5008;NS=2504;DP=22708;EAS_AF=0.9593;AMR_AF=0.6614;AFR_AF=0.2292;EUR_AF=0.6859;SAS_AF=0.6186;AA=G|||;VT=SNP
7	131559934	rs76446459	G	A	100	PASS	AC=60;AF=0.0119808;AN=5008;NS=2504;DP=23234;EAS_AF=0.002;AMR_AF=0.0101;AFR_AF=0.0008;EUR_AF=0.0417;SAS_AF=0.0082;AA=G|||;VT=SNP
7	131560016	rs59684747	G	A	100	PASS	AC=796;AF=0.158946;AN=5008;NS=2504;DP=21956;EAS_AF=0.0099;AMR_AF=0.1916;AFR_AF=0.1687;EUR_AF=0.1382;SAS_AF=0.2975;AA=G|||;VT=SNP
7	131560452	rs2058968	C	T	100	PASS	AC=4138;AF=0.826278;AN=5008;NS=2504;DP=24400;EAS_AF=0.9702;AMR_AF=0.8934;AFR_AF=0.5287;EUR_AF=0.9066;SAS_AF=0.9499;AA=T|||;VT=SNP
7	131560626	rs12539275	C	G	100	PASS	AC=791;AF=0.157947;AN=5008;NS=2504;DP=28312;EAS_AF=0.0099;AMR_AF=0.1916;AFR_AF=0.1664;EUR_AF=0.1382;SAS_AF=0.2955;AA=C|||;VT=SNP
7	131560646	rs73725647	C	G	100	PASS	AC=214;AF=0.0427316;AN=5008;NS=2504;DP=28633;EAS_AF=0.0298;AMR_AF=0.0591;AFR_AF=0.0333;EUR_AF=0.0666;SAS_AF=0.0327;AA=C|||;VT=SNP
7	131560724	rs73151030	G	A	100	PASS	AC=263;AF=0.052516;AN=5008;NS=2504;DP=31357;EAS_AF=0.001;AMR_AF=0.0375;AFR_AF=0.0915;EUR_AF=0.0815;SAS_AF=0.0337;AA=g|||;VT=SNP
7	131560764	rs2058969	C	A	100	PASS	AC=4131;AF=0.82488;AN=5008;NS=2504;DP=31802;EAS_AF=0.9702;AMR_AF=0.8934;AFR_AF=0.525;EUR_AF=0.9066;SAS_AF=0.9479;AA=C|||;VT=SNP
7	131561005	rs112029692	C	T	100	PASS	AC=262;AF=0.0523163;AN=5008;NS=2504;DP=36018;EAS_AF=0.003;AMR_AF=0.0403;AFR_AF=0.0877;EUR_AF=0.0815;SAS_AF=0.0337;AA=c|||;VT=SNP
7	131561474	rs1425090	C	A	100	PASS	AC=4138;AF=0.826278;AN=5008;NS=2504;DP=34601;EAS_AF=0.9702;AMR_AF=0.8934;AFR_AF=0.5287;EUR_AF=0.9066;SAS_AF=0.9499;AA=C|||;VT=SNP
7	131561496	rs12539514	G	T	100	PASS	AC=794;AF=0.158546;AN=5008;NS=2504;DP=34107;EAS_AF=0.0099;AMR_AF=0.1916;AFR_AF=0.1687;EUR_AF=0.1382;SAS_AF=0.2955;AA=G|||;VT=SNP
7	131562678	rs12672482	A	G	100	PASS	AC=3288;AF=0.65655;AN=5008;NS=2504;DP=21599;EAS_AF=0.9603;AMR_AF=0.6988;AFR_AF=0.3207;EUR_AF=0.7674;SAS_AF=0.6534;AA=A|||;VT=SNP
7	131562723	rs7799428	T	G	100	PASS	AC=402;AF=0.0802716;AN=5008;NS=2504;DP=21262;EAS_AF=0.0298;AMR_AF=0.0879;AFR_AF=0.1278;EUR_AF=0.0924;SAS_AF=0.0501;AA=T|||;VT=SNP
7	131562870	rs13235215	A	G	100	PASS	AC=107;AF=0.0213658;AN=5008;NS=2504;DP=23210;EAS_AF=0.001;AMR_AF=0.0173;AFR_AF=0.0023;EUR_AF=0.0398;SAS_AF=0.0521;AA=A|||;VT=SNP
7	131563272	rs4731825	C	T	100	PASS	AC=3026;AF=0.604233;AN=5008;NS=2504;DP=18752;EAS_AF=0.9593;AMR_AF=0.6628;AFR_AF=0.2292;EUR_AF=0.6859;SAS_AF=0.6196;AA=C|||;VT=SNP
7	131563330	rs79236826	G	A	100	PASS	AC=352;AF=0.0702875;AN=5008;NS=2504;DP=16766;EAS_AF=0.1438;AMR_AF=0.0245;AFR_AF=0.0015;EUR_AF=0.0338;SAS_AF=0.1575;AA=G|||;VT=SNP
7	131564200	rs888536	G	A	100	PASS	AC=4139;AF=0.826478;AN=5008;NS=2504;DP=20175;EAS_AF=0.9702;AMR_AF=0.8934;AFR_AF=0.5295;EUR_AF=0.9066;SAS_AF=0.9499;AA=A|||;VT=SNP
7	131564675	rs77735686	G	A	100	PASS	AC=578;AF=0.115415;AN=5008;NS=2504;DP=20223;EAS_AF=0.0099;AMR_AF=0.0605;AFR_AF=0.1641;EUR_AF=0.0845;SAS_AF=0.229;AA=G|||;VT=SNP
7	131564707	rs2160952	A	G	100	PASS	AC=4135;AF=0.825679;AN=5008;NS=2504;DP=20925;EAS_AF=0.9702;AMR_AF=0.8934;AFR_AF=0.5265;EUR_AF=0.9066;SAS_AF=0.9499;AA=G|||;VT=SNP
7	131565550	rs11765910	C	T	100	PASS	AC=1443;AF=0.288139;AN=5008;NS=2504;DP=18896;EAS_AF=0.254;AMR_AF=0.6009;AFR_AF=0.0703;EUR_AF=0.4622;SAS_AF=0.2168;AA=C|||;VT=SNP
7	131567263	rs7801375	A	G	100	PASS	AC=3694;AF=0.73762;AN=5008;NS=2504;DP=17954;EAS_AF=0.9603;AMR_AF=0.8602;AFR_AF=0.4191;EUR_AF=0.8469;SAS_AF=0.7393;AA=A|||;VT=SNP
7	131567745	rs76630052	A	G	100	PASS	AC=581;AF=0.116014;AN=5008;NS=2504;DP=15267;EAS_AF=0.0099;AMR_AF=0.0591;AFR_AF=0.1687;EUR_AF=0.0845;SAS_AF=0.227;AA=G|||;VT=SNP
7	131567903	rs148489502	T	A	100	PASS	AC=26;AF=0.00519169;AN=5008;NS=2504;DP=17921;EAS_AF=0;AMR_AF=0.0159;AFR_AF=0;EUR_AF=0.0109;SAS_AF=0.0041;AA=T|||;VT=SNP
7	131568169	rs1834291	C	T	100	PASS	AC=4286;AF=0.855831;AN=5008;NS=2504;DP=16004;EAS_AF=0.9702;AMR_AF=0.8977;AFR_AF=0.6384;EUR_AF=0.9066;SAS_AF=0.9499;AA=T|||;VT=SNP
7	131569131	rs117865882	G	A	100	PASS	AC=48;AF=0.00958466;AN=5008;NS=2504;DP=19304;EAS_AF=0;AMR_AF=0.0159;AFR_AF=0;EUR_AF=0.0308;SAS_AF=0.0061;AA=G|||;VT=SNP
7	131569211	rs76742730	C	T	100	PASS	AC=582;AF=0.116214;AN=5008;NS=2504;DP=18148;EAS_AF=0.0099;AMR_AF=0.0591;AFR_AF=0.1694;EUR_AF=0.0845;SAS_AF=0.227;AA=C|||;VT=SNP
7	131569455	rs74851413	A	C	100	PASS	AC=582;AF=0.116214;AN=5008;NS=2504;DP=19960;EAS_AF=0.0099;AMR_AF=0.0591;AFR_AF=0.1687;EUR_AF=0.0845;SAS_AF=0.228;AA=A|||;VT=SNP
7	131570017	rs73725651	C	A	100	PASS	AC=215;AF=0.0429313;AN=5008;NS=2504;DP=22337;EAS_AF=0.0298;AMR_AF=0.0591;AFR_AF=0.034;EUR_AF=0.0666;SAS_AF=0.0327;AA=C|||;VT=SNP
7	131570302	rs112973460	A	T	100	PASS	AC=42;AF=0.00838658;AN=5008;NS=2504;DP=21045;EAS_AF=0;AMR_AF=0.0058;AFR_AF=0.003;EUR_AF=0.0288;SAS_AF=0.0051;AA=A|||;VT=SNP
7	131570360	rs73151032	A	C	100	PASS	AC=262;AF=0.0523163;AN=5008;NS=2504;DP=21910;EAS_AF=0.002;AMR_AF=0.0375;AFR_AF=0.09;EUR_AF=0.0815;SAS_AF=0.0337;AA=A|||;VT=SNP
7	131570695	rs10085839	G	T	100	PASS	AC=3429;AF=0.684704;AN=5008;NS=2504;DP=19887;EAS_AF=0.9593;AMR_AF=0.8228;AFR_AF=0.326;EUR_AF=0.7654;SAS_AF=0.7055;AA=g|||;VT=SNP
7	131570950	rs1425088	G	T	100	PASS	AC=3430;AF=0.684904;AN=5008;NS=2504;DP=19237;EAS_AF=0.9593;AMR_AF=0.8228;AFR_AF=0.326;EUR_AF=0.7654;SAS_AF=0.7065;AA=G|||;VT=SNP
7	131571366	rs6972544	T	A	100	PASS	AC=187;AF=0.0373403;AN=5008;NS=2504;DP=19648;EAS_AF=0;AMR_AF=0.0288;AFR_AF=0.0938;EUR_AF=0.0258;SAS_AF=0.0174;AA=T|||;VT=SNP
7	131571631	rs60089522	G	A	100	PASS	AC=575;AF=0.114816;AN=5008;NS=2504;DP=18842;EAS_AF=0.0099;AMR_AF=0.0591;AFR_AF=0.1641;EUR_AF=0.0845;SAS_AF=0.227;AA=G|||;VT=SNP
7	131571695	rs7799455	G	A	100	PASS	AC=3487;AF=0.696286;AN=5008;NS=2504;DP=18901;EAS_AF=0.9593;AMR_AF=0.8026;AFR_AF=0.4115;EUR_AF=0.7406;SAS_AF=0.6892;AA=G|||;VT=SNP
7	131571710	rs7799084	A	T	100	PASS	AC=3485;AF=0.695887;AN=5008;NS=2504;DP=19439;EAS_AF=0.9593;AMR_AF=0.8026;AFR_AF=0.41;EUR_AF=0.7406;SAS_AF=0.6892;AA=T|||;VT=SNP
7	131571818	rs7782417	T	C	100	PASS	AC=3485;AF=0.695887;AN=5008;NS=2504;DP=20343;EAS_AF=0.9583;AMR_AF=0.8012;AFR_AF=0.4115;EUR_AF=0.7406;SAS_AF=0.6892;AA=C|||;VT=SNP
7	131571941	rs62468121	G	A	100	PASS	AC=86;AF=0.0171725;AN=5008;NS=2504;DP=19020;EAS_AF=0;AMR_AF=0.0231;AFR_AF=0.0212;EUR_AF=0.0249;SAS_AF=0.0174;AA=G|||;VT=SNP
7	131572495	rs10085675	G	A	100	PASS	AC=3243;AF=0.647564;AN=5008;NS=2504;DP=22232;EAS_AF=0.9593;AMR_AF=0.7939;AFR_AF=0.2322;EUR_AF=0.7396;SAS_AF=0.6892;AA=G|||;VT=SNP
7	131572510	rs9641911	G	T	100	PASS	AC=402;AF=0.0802716;AN=5008;NS=2504;DP=22766;EAS_AF=0.0298;AMR_AF=0.0879;AFR_AF=0.1278;EUR_AF=0.0924;SAS_AF=0.0501;AA=G|||;VT=SNP
7	131572652	rs16874053	A	G	100	PASS	AC=577;AF=0.115216;AN=5008;NS=2504;DP=21144;EAS_AF=0.0099;AMR_AF=0.0591;AFR_AF=0.1657;EUR_AF=0.0845;SAS_AF=0.227;AA=A|||;VT=SNP
7	131573194	rs4731826	G	A	100	PASS	AC=3488;AF=0.696486;AN=5008;NS=2504;DP=20411;EAS_AF=0.9593;AMR_AF=0.804;AFR_AF=0.4115;EUR_AF=0.7406;SAS_AF=0.6892;AA=G|||;VT=SNP
7	131573205	rs4728243	T	G	100	PASS	AC=4482;AF=0.894968;AN=5008;NS=2504;DP=20023;EAS_AF=0.999;AMR_AF=0.951;AFR_AF=0.7163;EUR_AF=0.9175;SAS_AF=0.9663;AA=G|||;VT=SNP
7	131573808	rs62468123	C	T	100	PASS	AC=187;AF=0.0373403;AN=5008;NS=2504;DP=18465;EAS_AF=0;AMR_AF=0.0288;AFR_AF=0.0938;EUR_AF=0.0258;SAS_AF=0.0174;AA=C|||;VT=SNP
7	131573999	rs9649568	G	A	100	PASS	AC=3254;AF=0.64976;AN=5008;NS=2504;DP=18886;EAS_AF=0.9593;AMR_AF=0.7939;AFR_AF=0.2322;EUR_AF=0.7396;SAS_AF=0.7004;AA=G|||;VT=SNP
7	131574264	rs9641913	C	T	100	PASS	AC=192;AF=0.0383387;AN=5008;NS=2504;DP=18932;EAS_AF=0.0298;AMR_AF=0.0576;AFR_AF=0.0174;EUR_AF=0.0666;SAS_AF=0.0327;AA=C|||;VT=SNP
7	131574321	rs10488343	T	C	100	PASS	AC=587;AF=0.117212;AN=5008;NS=2504;DP=19547;EAS_AF=0.0099;AMR_AF=0.0648;AFR_AF=0.1672;EUR_AF=0.0905;SAS_AF=0.2249;AA=T|||;VT=SNP
7	131574559	rs10234439	A	G	100	PASS	AC=3474;AF=0.69369;AN=5008;NS=2504;DP=19214;EAS_AF=0.9593;AMR_AF=0.8012;AFR_AF=0.3949;EUR_AF=0.7396;SAS_AF=0.7004;AA=G|||;VT=SNP
7	131574608	rs12667919	A	C	100	PASS	AC=3442;AF=0.6873;AN=5008;NS=2504;DP=18331;EAS_AF=0.9593;AMR_AF=0.8228;AFR_AF=0.3268;EUR_AF=0.7654;SAS_AF=0.7178;AA=A|||;VT=SNP
7	131574796	rs17800493	G	C	100	PASS	AC=215;AF=0.0429313;AN=5008;NS=2504;DP=20478;EAS_AF=0.0298;AMR_AF=0.0591;AFR_AF=0.034;EUR_AF=0.0666;SAS_AF=0.0327;AA=G|||;VT=SNP
7	131574891	rs73151034	T	C	100	PASS	AC=286;AF=0.0571086;AN=5008;NS=2504;DP=19716;EAS_AF=0.001;AMR_AF=0.0403;AFR_AF=0.1067;EUR_AF=0.0825;SAS_AF=0.0337;AA=T|||;VT=SNP
7	131575230	rs6965514	T	C	100	PASS	AC=3252;AF=0.649361;AN=5008;NS=2504;DP=18246;EAS_AF=0.9593;AMR_AF=0.7925;AFR_AF=0.2322;EUR_AF=0.7386;SAS_AF=0.7004;AA=T|||;VT=SNP
7	131575438	rs10954346	C	T	100	PASS	AC=215;AF=0.0429313;AN=5008;NS=2504;DP=11199;EAS_AF=0.0298;AMR_AF=0.0591;AFR_AF=0.034;EUR_AF=0.0666;SAS_AF=0.0327;AA=C|||;VT=SNP
7	131575646	rs7783654	G	A	100	PASS	AC=563;AF=0.11242;AN=5008;NS=2504;DP=15228;EAS_AF=0.0099;AMR_AF=0.0591;AFR_AF=0.1657;EUR_AF=0.0845;SAS_AF=0.2127;AA=G|||;VT=SNP
7	131575882	rs17166010	A	G	100	PASS	AC=286;AF=0.0571086;AN=5008;NS=2504;DP=20173;EAS_AF=0.002;AMR_AF=0.0389;AFR_AF=0.1067;EUR_AF=0.0825;SAS_AF=0.0337;AA=A|||;VT=SNP
7	131576076	rs78355418	A	G	100	PASS	AC=56;AF=0.0111821;AN=5008;NS=2504;DP=20996;EAS_AF=0;AMR_AF=0.0202;AFR_AF=0.0008;EUR_AF=0.0328;SAS_AF=0.0082;AA=A|||;VT=SNP
7	131576105	rs74958498	T	C	100	PASS	AC=562;AF=0.11222;AN=5008;NS=2504;DP=19938;EAS_AF=0.0099;AMR_AF=0.0591;AFR_AF=0.1649;EUR_AF=0.0845;SAS_AF=0.2127;AA=T|||;VT=SNP
7	131576640	rs17192046	A	T	100	PASS	AC=88;AF=0.0175719;AN=5008;NS=2504;DP=18148;EAS_AF=0;AMR_AF=0.0159;AFR_AF=0.0023;EUR_AF=0.0537;SAS_AF=0.0204;AA=A|||;VT=SNP
7	131577444	rs17166011	C	T	100	PASS	AC=572;AF=0.114217;AN=5008;NS=2504;DP=20849;EAS_AF=0.0169;AMR_AF=0.0605;AFR_AF=0.1657;EUR_AF=0.0845;SAS_AF=0.2137;AA=C|||;VT=SNP
7	131578262	rs138364108	T	C	100	PASS	AC=26;AF=0.00519169;AN=5008;NS=2504;DP=19092;EAS_AF=0;AMR_AF=0.0159;AFR_AF=0;EUR_AF=0.0109;SAS_AF=0.0041;AA=T|||;VT=SNP
7	131578395	rs10280590	C	T	100	PASS	AC=3255;AF=0.64996;AN=5008;NS=2504;DP=17985;EAS_AF=0.9593;AMR_AF=0.7939;AFR_AF=0.2322;EUR_AF=0.7396;SAS_AF=0.7014;AA=C|||;VT=SNP
7	131578530	rs62468125	T	G	100	PASS	AC=187;AF=0.0373403;AN=5008;NS=2504;DP=18450;EAS_AF=0;AMR_AF=0.0288;AFR_AF=0.0938;EUR_AF=0.0258;SAS_AF=0.0174;AA=T|||;VT=SNP
7	131579145	rs1582684	A	G	100	PASS	AC=3258;AF=0.650559;AN=5008;NS=2504;DP=21770;EAS_AF=0.9593;AMR_AF=0.7939;AFR_AF=0.2322;EUR_AF=0.7396;SAS_AF=0.7045;AA=A|||;VT=SNP
7	131580315	rs6467396	A	G	100	PASS	AC=4452;AF=0.888978;AN=5008;NS=2504;DP=20036;EAS_AF=0.998;AMR_AF=0.9481;AFR_AF=0.6974;EUR_AF=0.9165;SAS_AF=0.9652;AA=G|||;VT=SNP
7	131580533	rs1820337	G	A	100	PASS	AC=474;AF=0.0946486;AN=5008;NS=2504;DP=19787;EAS_AF=0.001;AMR_AF=0.0677;AFR_AF=0.202;EUR_AF=0.1083;SAS_AF=0.0511;AA=G|||;VT=SNP
7	131580938	rs890109	G	T	100	PASS	AC=3480;AF=0.694888;AN=5008;NS=2504;DP=17870;EAS_AF=0.9593;AMR_AF=0.8012;AFR_AF=0.3956;EUR_AF=0.7396;SAS_AF=0.7055;AA=G|||;VT=SNP
7	131582457	rs73151037	C	T	100	PASS	AC=286;AF=0.0571086;AN=5008;NS=2504;DP=20536;EAS_AF=0.001;AMR_AF=0.0389;AFR_AF=0.1082;EUR_AF=0.0815;SAS_AF=0.0337;AA=C|||;VT=SNP
7	131582613	rs73725654	C	A	100	PASS	AC=214;AF=0.0427316;AN=5008;NS=2504;DP=18680;EAS_AF=0.0298;AMR_AF=0.0591;AFR_AF=0.0333;EUR_AF=0.0666;SAS_AF=0.0327;AA=C|||;VT=SNP
7	131583236	rs4141859	A	T	100	PASS	AC=3670;AF=0.732827;AN=5008;NS=2504;DP=21598;EAS_AF=0.9593;AMR_AF=0.83;AFR_AF=0.4917;EUR_AF=0.7664;SAS_AF=0.7219;AA=T|||;VT=SNP
7	131583887	rs10253301	A	G	100	PASS	AC=3259;AF=0.650759;AN=5008;NS=2504;DP=22258;EAS_AF=0.9593;AMR_AF=0.7939;AFR_AF=0.2322;EUR_AF=0.7406;SAS_AF=0.7045;AA=A|||;VT=SNP
7	131583993	rs62468126	A	G	100	PASS	AC=187;AF=0.0373403;AN=5008;NS=2504;DP=21624;EAS_AF=0;AMR_AF=0.0288;AFR_AF=0.0938;EUR_AF=0.0258;SAS_AF=0.0174;AA=A|||;VT=SNP
7	131584037	rs79664315	A	T	100	PASS	AC=56;AF=0.0111821;AN=5008;NS=2504;DP=21909;EAS_AF=0;AMR_AF=0.0173;AFR_AF=0.0023;EUR_AF=0.0348;SAS_AF=0.0061;AA=A|||;VT=SNP
7	131584146	rs6947245	T	C	100	PASS	AC=4181;AF=0.834864;AN=5008;NS=2504;DP=22195;EAS_AF=0.9901;AMR_AF=0.928;AFR_AF=0.6415;EUR_AF=0.9145;SAS_AF=0.7883;AA=C|||;VT=SNP
7	131584147	rs76993758	G	A	100	PASS	AC=296;AF=0.0591054;AN=5008;NS=2504;DP=22110;EAS_AF=0.0298;AMR_AF=0.0605;AFR_AF=0.093;EUR_AF=0.0686;SAS_AF=0.0327;AA=G|||;VT=SNP
7	131584153	rs6965417	G	T	100	PASS	AC=3258;AF=0.650559;AN=5008;NS=2504;DP=22248;EAS_AF=0.9593;AMR_AF=0.7939;AFR_AF=0.233;EUR_AF=0.7386;SAS_AF=0.7045;AA=G|||;VT=SNP
7	131584453	rs1593312	T	G	100	PASS	AC=3671;AF=0.733027;AN=5008;NS=2504;DP=21975;EAS_AF=0.9593;AMR_AF=0.83;AFR_AF=0.4924;EUR_AF=0.7664;SAS_AF=0.7219;AA=G|||;VT=SNP
7	131585351	rs17166016	T	C	100	PASS	AC=512;AF=0.102236;AN=5008;NS=2504;DP=22709;EAS_AF=0.0099;AMR_AF=0.0562;AFR_AF=0.1286;EUR_AF=0.0845;SAS_AF=0.2127;AA=T|||;VT=SNP
7	131586387	rs4332072	G	C	100	PASS	AC=1242;AF=0.248003;AN=5008;NS=2504;DP=19586;EAS_AF=0.0407;AMR_AF=0.1787;AFR_AF=0.407;EUR_AF=0.2485;SAS_AF=0.2955;AA=G|||;VT=SNP
7	131587952	rs1609856	C	G	100	PASS	AC=3480;AF=0.694888;AN=5008;NS=2504;DP=16420;EAS_AF=0.9593;AMR_AF=0.8012;AFR_AF=0.3979;EUR_AF=0.7406;SAS_AF=0.7014;AA=C|||;VT=SNP
7	131588099	rs1609855	C	G	100	PASS	AC=3256;AF=0.65016;AN=5008;NS=2504;DP=18077;EAS_AF=0.9593;AMR_AF=0.7939;AFR_AF=0.2322;EUR_AF=0.7406;SAS_AF=0.7014;AA=C|||;VT=SNP
7	131588218	rs1582681	T	C	100	PASS	AC=3256;AF=0.65016;AN=5008;NS=2504;DP=15568;EAS_AF=0.9593;AMR_AF=0.7939;AFR_AF=0.2322;EUR_AF=0.7406;SAS_AF=0.7014;AA=T|||;VT=SNP
7	131588293	rs1582680	T	A	100	PASS	AC=3256;AF=0.65016;AN=5008;NS=2504;DP=16016;EAS_AF=0.9593;AMR_AF=0.7939;AFR_AF=0.2322;EUR_AF=0.7406;SAS_AF=0.7014;AA=T|||;VT=SNP
7	131588649	rs56408170	A	G	100	PASS	AC=214;AF=0.0427316;AN=5008;NS=2504;DP=14273;EAS_AF=0.0298;AMR_AF=0.0591;AFR_AF=0.0333;EUR_AF=0.0666;SAS_AF=0.0327;AA=A|||;VT=SNP
7	131589867	rs1834290	C	T	100	PASS	AC=3221;AF=0.643171;AN=5008;NS=2504;DP=20931;EAS_AF=0.9593;AMR_AF=0.7896;AFR_AF=0.233;EUR_AF=0.7266;SAS_AF=0.682;AA=C|||;VT=SNP
7	131590226	rs1991190	T	G	100	PASS	AC=277;AF=0.0553115;AN=5008;NS=2504;DP=21737;EAS_AF=0.001;AMR_AF=0.036;AFR_AF=0.1067;EUR_AF=0.0765;SAS_AF=0.0337;AA=T|||;VT=SNP
7	131590785	rs1593310	C	G	100	PASS	AC=3602;AF=0.719249;AN=5008;NS=2504;DP=20665;EAS_AF=0.9593;AMR_AF=0.8228;AFR_AF=0.4728;EUR_AF=0.7505;SAS_AF=0.6994;AA=G|||;VT=SNP
7	131591290	rs62468127	G	A	100	PASS	AC=82;AF=0.0163738;AN=5008;NS=2504;DP=20577;EAS_AF=0;AMR_AF=0.0216;AFR_AF=0.0204;EUR_AF=0.0239;SAS_AF=0.0164;AA=G|||;VT=SNP
7	131591517	rs76082125	G	A	100	PASS	AC=515;AF=0.102835;AN=5008;NS=2504;DP=18194;EAS_AF=0.0089;AMR_AF=0.0591;AFR_AF=0.1241;EUR_AF=0.0905;SAS_AF=0.2147;AA=G|||;VT=SNP
7	131591784	rs73151044	C	T	100	PASS	AC=278;AF=0.0555112;AN=5008;NS=2504;DP=20823;EAS_AF=0.001;AMR_AF=0.036;AFR_AF=0.1067;EUR_AF=0.0775;SAS_AF=0.0337;AA=c|||;VT=SNP
7	131591828	rs73151045	C	G	100	PASS	AC=278;AF=0.0555112;AN=5008;NS=2504;DP=19237;EAS_AF=0.001;AMR_AF=0.036;AFR_AF=0.1067;EUR_AF=0.0775;SAS_AF=0.0337;AA=C|||;VT=SNP
7	131592768	rs4446682	C	T	100	PASS	AC=230;AF=0.0459265;AN=5008;NS=2504;DP=19732;EAS_AF=0.0278;AMR_AF=0.0634;AFR_AF=0.0182;EUR_AF=0.0845;SAS_AF=0.0501;AA=C|||;VT=SNP
7	131592794	rs56257740	C	T	100	PASS	AC=278;AF=0.0555112;AN=5008;NS=2504;DP=19187;EAS_AF=0.001;AMR_AF=0.036;AFR_AF=0.1067;EUR_AF=0.0775;SAS_AF=0.0337;AA=C|||;VT=SNP
7	131593797	rs1593309	G	C	100	PASS	AC=4380;AF=0.874601;AN=5008;NS=2504;DP=17005;EAS_AF=0.9722;AMR_AF=0.9179;AFR_AF=0.6914;EUR_AF=0.9145;SAS_AF=0.9499;AA=C|||;VT=SNP
7	131593811	rs73725657	T	A	100	PASS	AC=255;AF=0.0509185;AN=5008;NS=2504;DP=16923;EAS_AF=0.0298;AMR_AF=0.0648;AFR_AF=0.0348;EUR_AF=0.0845;SAS_AF=0.0501;AA=T|||;VT=SNP
7	131594086	rs145278503	G	A	100	PASS	AC=49;AF=0.00978435;AN=5008;NS=2504;DP=9685;EAS_AF=0;AMR_AF=0.0115;AFR_AF=0.0008;EUR_AF=0.0368;SAS_AF=0.0031;AA=G|||;VT=SNP
7	131594210	rs4731827	A	G	100	PASS	AC=253;AF=0.0505192;AN=5008;NS=2504;DP=7144;EAS_AF=0.0278;AMR_AF=0.0648;AFR_AF=0.0348;EUR_AF=0.0845;SAS_AF=0.0501;AA=A|||;VT=SNP
7	131594508	rs4504579	C	T	100	PASS	AC=4353;AF=0.869209;AN=5008;NS=2504;DP=12454;EAS_AF=0.9722;AMR_AF=0.9164;AFR_AF=0.6717;EUR_AF=0.9145;SAS_AF=0.9499;AA=C|||;VT=SNP
7	131595410	rs2008684	T	C	100	PASS	AC=4201;AF=0.838858;AN=5008;NS=2504;DP=19877;EAS_AF=0.9722;AMR_AF=0.9135;AFR_AF=0.5582;EUR_AF=0.9145;SAS_AF=0.9499;AA=C|||;VT=SNP
7	131595703	rs4731828	C	T	100	PASS	AC=304;AF=0.0607029;AN=5008;NS=2504;DP=19741;EAS_AF=0.0278;AMR_AF=0.0677;AFR_AF=0.0719;EUR_AF=0.0845;SAS_AF=0.0501;AA=C|||;VT=SNP
7	131595743	rs4731829	G	A	100	PASS	AC=4199;AF=0.838458;AN=5008;NS=2504;DP=19809;EAS_AF=0.9722;AMR_AF=0.9121;AFR_AF=0.5575;EUR_AF=0.9145;SAS_AF=0.9499;AA=G|||;VT=SNP
7	131596335	rs35347390	C	A	100	PASS	AC=40;AF=0.00798722;AN=5008;NS=2504;DP=10790;EAS_AF=0;AMR_AF=0.0187;AFR_AF=0;EUR_AF=0.0258;SAS_AF=0.001;AA=C|||;VT=SNP
7	131597008	rs10226716	A	G	100	PASS	AC=4353;AF=0.869209;AN=5008;NS=2504;DP=19943;EAS_AF=0.9722;AMR_AF=0.9164;AFR_AF=0.6717;EUR_AF=0.9145;SAS_AF=0.9499;AA=G|||;VT=SNP
7	131597211	rs117675235	A	T	100	PASS	AC=150;AF=0.0299521;AN=5008;NS=2504;DP=20236;EAS_AF=0;AMR_AF=0.062;AFR_AF=0.0061;EUR_AF=0.0845;SAS_AF=0.0143;AA=A|||;VT=SNP
7	131597330	rs7801748	G	A	100	PASS	AC=392;AF=0.0782748;AN=5008;NS=2504;DP=21151;EAS_AF=0.0278;AMR_AF=0.0764;AFR_AF=0.1301;EUR_AF=0.0895;SAS_AF=0.0501;AA=G|||;VT=SNP
7	131597409	rs12666394	A	C	100	PASS	AC=4343;AF=0.867212;AN=5008;NS=2504;DP=21045;EAS_AF=0.9722;AMR_AF=0.9107;AFR_AF=0.671;EUR_AF=0.9095;SAS_AF=0.9499;AA=C|||;VT=SNP
7	131597466	rs62468143	C	G	100	PASS	AC=182;AF=0.0363419;AN=5008;NS=2504;DP=20229;EAS_AF=0;AMR_AF=0.0274;AFR_AF=0.0915;EUR_AF=0.0249;SAS_AF=0.0174;AA=C|||;VT=SNP
7	131597501	rs2216982	A	G	100	PASS	AC=4343;AF=0.867212;AN=5008;NS=2504;DP=20873;EAS_AF=0.9722;AMR_AF=0.9107;AFR_AF=0.671;EUR_AF=0.9095;SAS_AF=0.9499;AA=A|||;VT=SNP
7	131597923	rs4278107	C	G	100	PASS	AC=263;AF=0.052516;AN=5008;NS=2504;DP=20771;EAS_AF=0.0278;AMR_AF=0.0706;AFR_AF=0.0356;EUR_AF=0.0895;SAS_AF=0.0501;AA=C|||;VT=SNP
7	131597947	rs10260150	C	T	100	PASS	AC=484;AF=0.0966454;AN=5008;NS=2504;DP=21663;EAS_AF=0.001;AMR_AF=0.0648;AFR_AF=0.2156;EUR_AF=0.1024;SAS_AF=0.0511;AA=C|||;VT=SNP
7	131598395	rs4728245	T	A	100	PASS	AC=315;AF=0.0628994;AN=5008;NS=2504;DP=20088;EAS_AF=0.0278;AMR_AF=0.0735;AFR_AF=0.0734;EUR_AF=0.0895;SAS_AF=0.0501;AA=T|||;VT=SNP
7	131598900	rs143319035	A	G	100	PASS	AC=137;AF=0.0273562;AN=5008;NS=2504;DP=18478;EAS_AF=0.0198;AMR_AF=0.0331;AFR_AF=0.0166;EUR_AF=0.0477;SAS_AF=0.0245;AA=A|||;VT=SNP
7	131598926	rs56002515	C	A	100	PASS	AC=313;AF=0.0625;AN=5008;NS=2504;DP=17196;EAS_AF=0.0278;AMR_AF=0.0735;AFR_AF=0.0734;EUR_AF=0.0885;SAS_AF=0.0491;AA=c|||;VT=SNP
7	131598997	rs58144984	G	A	100	PASS	AC=263;AF=0.052516;AN=5008;NS=2504;DP=16296;EAS_AF=0.0278;AMR_AF=0.0706;AFR_AF=0.0356;EUR_AF=0.0895;SAS_AF=0.0501;AA=G|||;VT=SNP
7	131599145	rs62468144	C	T	100	PASS	AC=182;AF=0.0363419;AN=5008;NS=2504;DP=15253;EAS_AF=0;AMR_AF=0.0274;AFR_AF=0.0915;EUR_AF=0.0249;SAS_AF=0.0174;AA=C|||;VT=SNP
7	131599191	rs73151051	C	G	100	PASS	AC=252;AF=0.0503195;AN=5008;NS=2504;DP=15118;EAS_AF=0.001;AMR_AF=0.0346;AFR_AF=0.0885;EUR_AF=0.0765;SAS_AF=0.0337;AA=C|||;VT=SNP
7	131599451	rs150893517	C	T	100	PASS	AC=112;AF=0.0223642;AN=5008;NS=2504;DP=13982;EAS_AF=0.001;AMR_AF=0.0375;AFR_AF=0.0023;EUR_AF=0.0626;SAS_AF=0.0194;AA=C|||;VT=SNP
7	131600608	rs10954347	A	T	100	PASS	AC=3214;AF=0.641773;AN=5008;NS=2504;DP=17038;EAS_AF=0.9623;AMR_AF=0.7839;AFR_AF=0.2352;EUR_AF=0.7167;SAS_AF=0.683;AA=A|||;VT=SNP
7	131601163	rs12539197	C	A	100	PASS	AC=464;AF=0.0926518;AN=5008;NS=2504;DP=14852;EAS_AF=0.0089;AMR_AF=0.0576;AFR_AF=0.0862;EUR_AF=0.0895;SAS_AF=0.2157;AA=C|||;VT=SNP
7	131601621	rs2113891	C	A	100	PASS	AC=4189;AF=0.836462;AN=5008;NS=2504;DP=15672;EAS_AF=0.9722;AMR_AF=0.9063;AFR_AF=0.5567;EUR_AF=0.9095;SAS_AF=0.9499;AA=C|||;VT=SNP
7	131601834	rs4731830	G	A	100	PASS	AC=398;AF=0.0794728;AN=5008;NS=2504;DP=13577;EAS_AF=0.0268;AMR_AF=0.0778;AFR_AF=0.1346;EUR_AF=0.0895;SAS_AF=0.0501;AA=g|||;VT=SNP
7	131601878	rs150097388	T	C	100	PASS	AC=86;AF=0.0171725;AN=5008;NS=2504;DP=11668;EAS_AF=0;AMR_AF=0.0216;AFR_AF=0.0204;EUR_AF=0.0249;SAS_AF=0.0194;AA=T|||;VT=SNP
7	131602736	rs7804298	G	A	100	PASS	AC=4186;AF=0.835863;AN=5008;NS=2504;DP=19664;EAS_AF=0.9732;AMR_AF=0.9049;AFR_AF=0.5545;EUR_AF=0.9095;SAS_AF=0.9499;AA=A|||;VT=SNP
7	131603662	rs2341028	G	A	100	PASS	AC=3218;AF=0.642572;AN=5008;NS=2504;DP=20453;EAS_AF=0.9633;AMR_AF=0.7896;AFR_AF=0.2269;EUR_AF=0.7266;SAS_AF=0.683;AA=G|||;VT=SNP
7	131604799	rs10237626	A	G	100	PASS	AC=4343;AF=0.867212;AN=5008;NS=2504;DP=19519;EAS_AF=0.9732;AMR_AF=0.9092;AFR_AF=0.6702;EUR_AF=0.9095;SAS_AF=0.9509;AA=G|||;VT=SNP
7	131604951	rs12707007	C	T	100	PASS	AC=4342;AF=0.867013;AN=5008;NS=2504;DP=19296;EAS_AF=0.9732;AMR_AF=0.9092;AFR_AF=0.6702;EUR_AF=0.9095;SAS_AF=0.9499;AA=C|||;VT=SNP
7	131605595	rs6949852	G	T	100	PASS	AC=178;AF=0.0355431;AN=5008;NS=2504;DP=17195;EAS_AF=0;AMR_AF=0.0259;AFR_AF=0.0893;EUR_AF=0.0249;SAS_AF=0.0174;AA=G|||;VT=SNP
7	131605755	rs6949779	C	G	100	PASS	AC=4342;AF=0.867013;AN=5008;NS=2504;DP=17965;EAS_AF=0.9732;AMR_AF=0.9092;AFR_AF=0.6702;EUR_AF=0.9095;SAS_AF=0.9499;AA=C|||;VT=SNP
7	131605857	rs74764237	A	G	100	PASS	AC=164;AF=0.0327476;AN=5008;NS=2504;DP=18860;EAS_AF=0;AMR_AF=0.0202;AFR_AF=0.0893;EUR_AF=0.0149;SAS_AF=0.0174;AA=A|||;VT=SNP
7	131606162	rs10271989	G	A	100	PASS	AC=3214;AF=0.641773;AN=5008;NS=2504;DP=18949;EAS_AF=0.9623;AMR_AF=0.7896;AFR_AF=0.2269;EUR_AF=0.7256;SAS_AF=0.681;AA=G|||;VT=SNP
7	131606200	rs76746441	G	A	100	PASS	AC=216;AF=0.043131;AN=5008;NS=2504;DP=15841;EAS_AF=0;AMR_AF=0.1297;AFR_AF=0.0015;EUR_AF=0.0567;SAS_AF=0.0685;AA=G|||;VT=SNP
7	131606220	rs75476037	C	T	100	PASS	AC=106;AF=0.0211661;AN=5008;NS=2504;DP=16662;EAS_AF=0.005;AMR_AF=0.0331;AFR_AF=0.0023;EUR_AF=0.0696;SAS_AF=0.0051;AA=C|||;VT=SNP
7	131607238	rs6956379	G	C	100	PASS	AC=3346;AF=0.668131;AN=5008;NS=2504;DP=19183;EAS_AF=0.9841;AMR_AF=0.8127;AFR_AF=0.2405;EUR_AF=0.7684;SAS_AF=0.7147;AA=G|||;VT=SNP
7	131607697	rs13232323	T	C	100	PASS	AC=3872;AF=0.773163;AN=5008;NS=2504;DP=18593;EAS_AF=0.9921;AMR_AF=0.8775;AFR_AF=0.3283;EUR_AF=0.8986;SAS_AF=0.9458;AA=T|||;VT=SNP
7	131608065	rs6961000	A	T	100	PASS	AC=4520;AF=0.902556;AN=5008;NS=2504;DP=16271;EAS_AF=0.994;AMR_AF=0.9424;AFR_AF=0.7231;EUR_AF=0.9463;SAS_AF=0.9775;AA=T|||;VT=SNP
7	131608137	rs6961159	A	G	100	PASS	AC=4504;AF=0.899361;AN=5008;NS=2504;DP=16748;EAS_AF=0.9931;AMR_AF=0.9409;AFR_AF=0.7126;EUR_AF=0.9463;SAS_AF=0.9775;AA=G|||;VT=SNP
7	131608373	rs6961580	A	G	100	PASS	AC=4509;AF=0.900359;AN=5008;NS=2504;DP=15040;EAS_AF=0.994;AMR_AF=0.938;AFR_AF=0.7186;EUR_AF=0.9453;SAS_AF=0.9765;AA=G|||;VT=SNP
7	131609556	rs9640869	G	C	100	PASS	AC=4530;AF=0.904553;AN=5008;NS=2504;DP=18700;EAS_AF=0.994;AMR_AF=0.9481;AFR_AF=0.7269;EUR_AF=0.9433;SAS_AF=0.9816;AA=C|||;VT=SNP
7	131609712	rs2059456	C	G	100	PASS	AC=4162;AF=0.83107;AN=5008;NS=2504;DP=20262;EAS_AF=0.995;AMR_AF=0.9222;AFR_AF=0.5;EUR_AF=0.9284;SAS_AF=0.9448;AA=C|||;VT=SNP
7	131609715	rs2059455	A	G	100	PASS	AC=4162;AF=0.83107;AN=5008;NS=2504;DP=20391;EAS_AF=0.995;AMR_AF=0.9222;AFR_AF=0.5;EUR_AF=0.9284;SAS_AF=0.9448;AA=A|||;VT=SNP
7	131609859	rs2059454	A	T	100	PASS	AC=4532;AF=0.904952;AN=5008;NS=2504;DP=19016;EAS_AF=0.995;AMR_AF=0.9481;AFR_AF=0.7269;EUR_AF=0.9433;SAS_AF=0.9826;AA=A|||;VT=SNP
7	131609898	rs2059453	T	C	100	PASS	AC=4160;AF=0.830671;AN=5008;NS=2504;DP=18450;EAS_AF=0.995;AMR_AF=0.9222;AFR_AF=0.4985;EUR_AF=0.9284;SAS_AF=0.9448;AA=T|||;VT=SNP
7	131610190	rs7804290	A	C	100	PASS	AC=275;AF=0.0549121;AN=5008;NS=2504;DP=18402;EAS_AF=0.001;AMR_AF=0.0216;AFR_AF=0.171;EUR_AF=0.0149;SAS_AF=0.0184;AA=A|||;VT=SNP
7	131611476	rs7385859	A	G	100	PASS	AC=4139;AF=0.826478;AN=5008;NS=2504;DP=22932;EAS_AF=0.9931;AMR_AF=0.9222;AFR_AF=0.4697;EUR_AF=0.9284;SAS_AF=0.9642;AA=A|||;VT=SNP
7	131611756	rs146296025	C	A	100	PASS	AC=28;AF=0.00559105;AN=5008;NS=2504;DP=18335;EAS_AF=0;AMR_AF=0.0086;AFR_AF=0.0015;EUR_AF=0.0169;SAS_AF=0.0031;AA=C|||;VT=SNP
7	131611902	rs13309355	C	T	100	PASS	AC=14;AF=0.00279553;AN=5008;NS=2504;DP=19982;EAS_AF=0;AMR_AF=0.0029;AFR_AF=0.0015;EUR_AF=0.008;SAS_AF=0.002;AA=C|||;VT=SNP
7	131612959	rs76391758	C	T	100	PASS	AC=119;AF=0.023762;AN=5008;NS=2504;DP=21536;EAS_AF=0.005;AMR_AF=0.0389;AFR_AF=0.0106;EUR_AF=0.0557;SAS_AF=0.0174;AA=C|||;VT=SNP
7	131613053	rs12540215	C	A	100	PASS	AC=279;AF=0.0557109;AN=5008;NS=2504;DP=19444;EAS_AF=0.001;AMR_AF=0.0216;AFR_AF=0.174;EUR_AF=0.0139;SAS_AF=0.0194;AA=C|||;VT=SNP
7	131613277	rs11983666	G	A	100	PASS	AC=347;AF=0.0692891;AN=5008;NS=2504;DP=21305;EAS_AF=0;AMR_AF=0.0245;AFR_AF=0.2088;EUR_AF=0.0169;SAS_AF=0.0378;AA=A|||;VT=SNP
7	131613393	rs73151056	G	T	100	PASS	AC=51;AF=0.0101837;AN=5008;NS=2504;DP=21354;EAS_AF=0;AMR_AF=0.0043;AFR_AF=0.0008;EUR_AF=0.0378;SAS_AF=0.0092;AA=G|||;VT=SNP
7	131613763	rs1582678	T	C	100	PASS	AC=3254;AF=0.64976;AN=5008;NS=2504;DP=18388;EAS_AF=0.5347;AMR_AF=0.7651;AFR_AF=0.7579;EUR_AF=0.6292;SAS_AF=0.5613;AA=C|||;VT=SNP
7	131613963	rs1593306	C	A	100	PASS	AC=4225;AF=0.84365;AN=5008;NS=2504;DP=21312;EAS_AF=0.995;AMR_AF=0.9251;AFR_AF=0.5484;EUR_AF=0.9264;SAS_AF=0.9438;AA=C|||;VT=SNP
7	131614642	rs17166027	C	T	100	PASS	AC=292;AF=0.0583067;AN=5008;NS=2504;DP=18756;EAS_AF=0.001;AMR_AF=0.0216;AFR_AF=0.1846;EUR_AF=0.0139;SAS_AF=0.0184;AA=C|||;VT=SNP
7	131615105	rs62468147	T	C	100	PASS	AC=91;AF=0.0181709;AN=5008;NS=2504;DP=22572;EAS_AF=0;AMR_AF=0.0086;AFR_AF=0.025;EUR_AF=0.0149;SAS_AF=0.0378;AA=T|||;VT=SNP
7	131615271	rs67672868	G	A	100	PASS	AC=295;AF=0.0589058;AN=5008;NS=2504;DP=23111;EAS_AF=0.001;AMR_AF=0.0216;AFR_AF=0.1868;EUR_AF=0.0139;SAS_AF=0.0184;AA=G|||;VT=SNP
7	131616279	rs1593305	C	G	100	PASS	AC=4244;AF=0.847444;AN=5008;NS=2504;DP=22475;EAS_AF=0.995;AMR_AF=0.9236;AFR_AF=0.5628;EUR_AF=0.9264;SAS_AF=0.9448;AA=C|||;VT=SNP
7	131616506	rs117013003	A	G	100	PASS	AC=20;AF=0.00399361;AN=5008;NS=2504;DP=25335;EAS_AF=0;AMR_AF=0.0029;AFR_AF=0;EUR_AF=0.0159;SAS_AF=0.002;AA=A|||;VT=SNP
7	131616588	rs66524749	T	G	100	PASS	AC=292;AF=0.0583067;AN=5008;NS=2504;DP=22950;EAS_AF=0.001;AMR_AF=0.0216;AFR_AF=0.1846;EUR_AF=0.0139;SAS_AF=0.0184;AA=T|||;VT=SNP
7	131617539	rs7777709	C	T	100	PASS	AC=303;AF=0.0605032;AN=5008;NS=2504;DP=17300;EAS_AF=0.001;AMR_AF=0.0216;AFR_AF=0.1929;EUR_AF=0.0139;SAS_AF=0.0184;AA=C|||;VT=SNP
7	131617710	rs58093368	G	A	100	PASS	AC=449;AF=0.0896565;AN=5008;NS=2504;DP=17695;EAS_AF=0.001;AMR_AF=0.0259;AFR_AF=0.3011;EUR_AF=0.0139;SAS_AF=0.0184;AA=G|||;VT=SNP
7	131618881	rs77468884	G	A	100	PASS	AC=24;AF=0.00479233;AN=5008;NS=2504;DP=20567;EAS_AF=0.001;AMR_AF=0.0014;AFR_AF=0.0008;EUR_AF=0.0179;SAS_AF=0.0031;AA=G|||;VT=SNP
7	131619693	rs4523180	T	G	100	PASS	AC=216;AF=0.043131;AN=5008;NS=2504;DP=18115;EAS_AF=0.0089;AMR_AF=0.0605;AFR_AF=0.0182;EUR_AF=0.0845;SAS_AF=0.0573;AA=T|||;VT=SNP
7	131619847	rs1593304	A	G	100	PASS	AC=2976;AF=0.594249;AN=5008;NS=2504;DP=21949;EAS_AF=0.8373;AMR_AF=0.7939;AFR_AF=0.0749;EUR_AF=0.8171;SAS_AF=0.6748;AA=A|||;VT=SNP
7	131620166	rs4141858	T	G	100	PASS	AC=4570;AF=0.91254;AN=5008;NS=2504;DP=20076;EAS_AF=0.995;AMR_AF=0.9481;AFR_AF=0.7564;EUR_AF=0.9433;SAS_AF=0.9816;AA=G|||;VT=SNP
7	131621079	rs117334041	C	T	100	PASS	AC=75;AF=0.014976;AN=5008;NS=2504;DP=20107;EAS_AF=0.001;AMR_AF=0.0086;AFR_AF=0;EUR_AF=0.0179;SAS_AF=0.0511;AA=C|||;VT=SNP
7	131621195	rs76140329	C	T	100	PASS	AC=120;AF=0.0239617;AN=5008;NS=2504;DP=21817;EAS_AF=0.005;AMR_AF=0.0389;AFR_AF=0.0106;EUR_AF=0.0557;SAS_AF=0.0184;AA=C|||;VT=SNP
7	131622000	rs4637759	G	A	100	PASS	AC=410;AF=0.081869;AN=5008;NS=2504;DP=21233;EAS_AF=0.001;AMR_AF=0.0245;AFR_AF=0.2716;EUR_AF=0.0149;SAS_AF=0.0184;AA=G|||;VT=SNP
7	131622277	rs75035631	C	A	100	PASS	AC=56;AF=0.0111821;AN=5008;NS=2504;DP=19845;EAS_AF=0;AMR_AF=0.013;AFR_AF=0.0015;EUR_AF=0.0189;SAS_AF=0.0266;AA=C|||;VT=SNP
7	131623641	rs4728246	G	A	100	PASS	AC=2457;AF=0.490615;AN=5008;NS=2504;DP=21276;EAS_AF=0.7421;AMR_AF=0.3357;AFR_AF=0.2383;EUR_AF=0.4463;SAS_AF=0.728;AA=G|||;VT=SNP
7	131623709	rs1834289	A	G	100	PASS	AC=1375;AF=0.274561;AN=5008;NS=2504;DP=20133;EAS_AF=0.251;AMR_AF=0.5634;AFR_AF=0.0514;EUR_AF=0.4672;SAS_AF=0.1973;AA=A|||;VT=SNP
7	131625039	rs118173472	C	T	100	PASS	AC=75;AF=0.014976;AN=5008;NS=2504;DP=19479;EAS_AF=0.001;AMR_AF=0.0086;AFR_AF=0;EUR_AF=0.0179;SAS_AF=0.0511;AA=C|||;VT=SNP
7	131625606	rs4731831	G	A	100	PASS	AC=1332;AF=0.265974;AN=5008;NS=2504;DP=19675;EAS_AF=0.247;AMR_AF=0.5576;AFR_AF=0.0424;EUR_AF=0.4523;SAS_AF=0.1892;AA=G|||;VT=SNP
7	131625903	rs2113890	G	A	100	PASS	AC=451;AF=0.0900559;AN=5008;NS=2504;DP=20766;EAS_AF=0.001;AMR_AF=0.0259;AFR_AF=0.3026;EUR_AF=0.0139;SAS_AF=0.0184;AA=G|||;VT=SNP
7	131626101	rs67427671	A	C	100	PASS	AC=452;AF=0.0902556;AN=5008;NS=2504;DP=20237;EAS_AF=0.001;AMR_AF=0.0259;AFR_AF=0.3026;EUR_AF=0.0149;SAS_AF=0.0184;AA=A|||;VT=SNP
7	131626120	rs17193209	G	T	100	PASS	AC=1402;AF=0.279952;AN=5008;NS=2504;DP=20047;EAS_AF=0.245;AMR_AF=0.5548;AFR_AF=0.0703;EUR_AF=0.4523;SAS_AF=0.227;AA=G|||;VT=SNP
7	131626399	rs67573360	A	G	100	PASS	AC=452;AF=0.0902556;AN=5008;NS=2504;DP=18573;EAS_AF=0.001;AMR_AF=0.0259;AFR_AF=0.3026;EUR_AF=0.0149;SAS_AF=0.0184;AA=A|||;VT=SNP
7	131626837	rs17193230	G	C	100	PASS	AC=1347;AF=0.26897;AN=5008;NS=2504;DP=20149;EAS_AF=0.251;AMR_AF=0.5533;AFR_AF=0.0545;EUR_AF=0.4503;SAS_AF=0.1892;AA=G|||;VT=SNP
7	131627021	rs4410855	A	C	100	PASS	AC=4149;AF=0.828474;AN=5008;NS=2504;DP=21141;EAS_AF=0.994;AMR_AF=0.9236;AFR_AF=0.4758;EUR_AF=0.9294;SAS_AF=0.9632;AA=A|||;VT=SNP
7	131627162	rs78456529	C	T	100	PASS	AC=140;AF=0.0279553;AN=5008;NS=2504;DP=21068;EAS_AF=0;AMR_AF=0.0562;AFR_AF=0.0045;EUR_AF=0.0825;SAS_AF=0.0123;AA=C|||;VT=SNP
7	131627573	rs6955182	T	C	100	PASS	AC=3566;AF=0.712061;AN=5008;NS=2504;DP=18505;EAS_AF=0.8512;AMR_AF=0.8228;AFR_AF=0.3374;EUR_AF=0.831;SAS_AF=0.8742;AA=T|||;VT=SNP
7	131627984	rs17801630	G	C	100	PASS	AC=2085;AF=0.416334;AN=5008;NS=2504;DP=18396;EAS_AF=0.5764;AMR_AF=0.6326;AFR_AF=0.0393;EUR_AF=0.5686;SAS_AF=0.4509;AA=G|||;VT=SNP
7	131628225	rs7806149	C	T	100	PASS	AC=933;AF=0.186302;AN=5008;NS=2504;DP=18439;EAS_AF=0.1607;AMR_AF=0.1816;AFR_AF=0.1921;EUR_AF=0.2485;SAS_AF=0.1442;AA=C|||;VT=SNP
7	131628692	rs11773206	T	C	100	PASS	AC=2533;AF=0.505791;AN=5008;NS=2504;DP=22832;EAS_AF=0.6726;AMR_AF=0.6801;AFR_AF=0.0832;EUR_AF=0.6034;SAS_AF=0.681;AA=T|||;VT=SNP
7	131628701	rs11769507	C	T	100	PASS	AC=2659;AF=0.53095;AN=5008;NS=2504;DP=23245;EAS_AF=0.6726;AMR_AF=0.6844;AFR_AF=0.177;EUR_AF=0.6024;SAS_AF=0.681;AA=C|||;VT=SNP
7	131628972	rs76633120	G	T	100	PASS	AC=121;AF=0.0241613;AN=5008;NS=2504;DP=23027;EAS_AF=0.005;AMR_AF=0.0317;AFR_AF=0.0189;EUR_AF=0.0517;SAS_AF=0.0174;AA=G|||;VT=SNP
7	131629932	rs4728247	C	T	100	PASS	AC=2420;AF=0.483227;AN=5008;NS=2504;DP=17291;EAS_AF=0.6607;AMR_AF=0.6816;AFR_AF=0.1649;EUR_AF=0.6034;SAS_AF=0.4663;AA=C|||;VT=SNP
7	131631545	rs56162910	C	T	100	PASS	AC=771;AF=0.153954;AN=5008;NS=2504;DP=20173;EAS_AF=0.0536;AMR_AF=0.1686;AFR_AF=0.1891;EUR_AF=0.2435;SAS_AF=0.1074;AA=C|||;VT=SNP
7	131631982	rs12707008	T	C	100	PASS	AC=2582;AF=0.515575;AN=5008;NS=2504;DP=18655;EAS_AF=0.7599;AMR_AF=0.6974;AFR_AF=0.1952;EUR_AF=0.6064;SAS_AF=0.4744;AA=T|||;VT=SNP
7	131632308	rs7800092	G	A	100	PASS	AC=614;AF=0.122604;AN=5008;NS=2504;DP=18013;EAS_AF=0.1647;AMR_AF=0.072;AFR_AF=0.1195;EUR_AF=0.0934;SAS_AF=0.1493;AA=G|||;VT=SNP
7	131632592	rs6467401	T	C	100	PASS	AC=3011;AF=0.601238;AN=5008;NS=2504;DP=20161;EAS_AF=0.7758;AMR_AF=0.7032;AFR_AF=0.3381;EUR_AF=0.6093;SAS_AF=0.6963;AA=T|||;VT=SNP
7	131632967	rs12673290	T	C	100	PASS	AC=619;AF=0.123602;AN=5008;NS=2504;DP=18898;EAS_AF=0.1647;AMR_AF=0.072;AFR_AF=0.1203;EUR_AF=0.0934;SAS_AF=0.1534;AA=T|||;VT=SNP
7	131633604	rs71526456	A	G	100	PASS	AC=43;AF=0.00858626;AN=5008;NS=2504;DP=18868;EAS_AF=0;AMR_AF=0.0187;AFR_AF=0.003;EUR_AF=0.0249;SAS_AF=0.001;AA=A|||;VT=SNP
7	131633678	rs17193476	A	G	100	PASS	AC=218;AF=0.0435304;AN=5008;NS=2504;DP=20355;EAS_AF=0.001;AMR_AF=0.0793;AFR_AF=0.0068;EUR_AF=0.1292;SAS_AF=0.0235;AA=A|||;VT=SNP
7	131634071	rs7385835	C	A	100	PASS	AC=3601;AF=0.71905;AN=5008;NS=2504;DP=17432;EAS_AF=0.8284;AMR_AF=0.8934;AFR_AF=0.3018;EUR_AF=0.9085;SAS_AF=0.8517;AA=C|||;VT=SNP
7	131634161	rs6977570	C	T	100	PASS	AC=3748;AF=0.748403;AN=5008;NS=2504;DP=19682;EAS_AF=0.8492;AMR_AF=0.8934;AFR_AF=0.3767;EUR_AF=0.9085;SAS_AF=0.8793;AA=C|||;VT=SNP
7	131634425	rs6978076	C	T	100	PASS	AC=3684;AF=0.735623;AN=5008;NS=2504;DP=19193;EAS_AF=0.9851;AMR_AF=0.8444;AFR_AF=0.2632;EUR_AF=0.841;SAS_AF=0.9315;AA=C|||;VT=SNP
7	131634519	rs74749506	C	T	100	PASS	AC=244;AF=0.048722;AN=5008;NS=2504;DP=15540;EAS_AF=0.001;AMR_AF=0.0331;AFR_AF=0.1369;EUR_AF=0.0288;SAS_AF=0.0102;AA=C|||;VT=SNP
7	131634652	rs6943987	A	C	100	PASS	AC=4145;AF=0.827676;AN=5008;NS=2504;DP=16321;EAS_AF=0.749;AMR_AF=0.8991;AFR_AF=0.8707;EUR_AF=0.8837;SAS_AF=0.7423;AA=C|||;VT=SNP
7	131634654	rs6943990	A	G	100	PASS	AC=4132;AF=0.82508;AN=5008;NS=2504;DP=16457;EAS_AF=0.7421;AMR_AF=0.8991;AFR_AF=0.8684;EUR_AF=0.8827;SAS_AF=0.7403;AA=G|||;VT=SNP
7	131634774	rs10488345	A	C	100	PASS	AC=2898;AF=0.578674;AN=5008;NS=2504;DP=19160;EAS_AF=0.872;AMR_AF=0.487;AFR_AF=0.4531;EUR_AF=0.3569;SAS_AF=0.7393;AA=A|||;VT=SNP
7	131634940	rs6944574	C	G	100	PASS	AC=2162;AF=0.431709;AN=5008;NS=2504;DP=18154;EAS_AF=0.3085;AMR_AF=0.2363;AFR_AF=0.6815;EUR_AF=0.2942;SAS_AF=0.501;AA=G|||;VT=SNP
7	131636005	rs140238010	G	T	100	PASS	AC=18;AF=0.00359425;AN=5008;NS=2504;DP=17632;EAS_AF=0;AMR_AF=0.0058;AFR_AF=0;EUR_AF=0.008;SAS_AF=0.0061;AA=G|||;VT=SNP
7	131636009	rs6467402	C	T	100	PASS	AC=4388;AF=0.876198;AN=5008;NS=2504;DP=17689;EAS_AF=0.8403;AMR_AF=0.853;AFR_AF=0.941;EUR_AF=0.9463;SAS_AF=0.7699;AA=T|||;VT=SNP
7	131636406	rs2879920	G	C	100	PASS	AC=4406;AF=0.879792;AN=5008;NS=2504;DP=16077;EAS_AF=0.8423;AMR_AF=0.853;AFR_AF=0.9463;EUR_AF=0.9463;SAS_AF=0.7791;AA=C|||;VT=SNP
7	131636596	rs2098838	G	A	100	PASS	AC=1546;AF=0.308706;AN=5008;NS=2504;DP=19058;EAS_AF=0.3472;AMR_AF=0.4741;AFR_AF=0.1301;EUR_AF=0.4443;SAS_AF=0.2536;AA=G|||;VT=SNP
7	131636917	rs9690921	A	G	100	PASS	AC=1651;AF=0.329673;AN=5008;NS=2504;DP=20994;EAS_AF=0.4315;AMR_AF=0.1816;AFR_AF=0.3472;EUR_AF=0.2425;SAS_AF=0.3957;AA=A|||;VT=SNP
7	131638544	rs139703697	G	C	100	PASS	AC=33;AF=0.00658946;AN=5008;NS=2504;DP=19620;EAS_AF=0;AMR_AF=0.0101;AFR_AF=0.0008;EUR_AF=0.0159;SAS_AF=0.0092;AA=G|||;VT=SNP
7	131639804	rs10229179	G	T	100	PASS	AC=1505;AF=0.300519;AN=5008;NS=2504;DP=20109;EAS_AF=0.4216;AMR_AF=0.1527;AFR_AF=0.2761;EUR_AF=0.2247;SAS_AF=0.3916;AA=G|||;VT=SNP
7	131642055	rs76545008	G	A	100	PASS	AC=359;AF=0.0716853;AN=5008;NS=2504;DP=19492;EAS_AF=0.0288;AMR_AF=0.0115;AFR_AF=0.1218;EUR_AF=0.0129;SAS_AF=0.1513;AA=G|||;VT=SNP
7	131643432	rs2113889	A	G	100	PASS	AC=1273;AF=0.254193;AN=5008;NS=2504;DP=18877;EAS_AF=0.3472;AMR_AF=0.3876;AFR_AF=0.0719;EUR_AF=0.3549;SAS_AF=0.2065;AA=A|||;VT=SNP
7	131644243	rs10224200	C	T	100	PASS	AC=1190;AF=0.23762;AN=5008;NS=2504;DP=13167;EAS_AF=0.3869;AMR_AF=0.1412;AFR_AF=0.1997;EUR_AF=0.2117;SAS_AF=0.2301;AA=C|||;VT=SNP
7	131644443	rs10224458	C	T	100	PASS	AC=2389;AF=0.477037;AN=5008;NS=2504;DP=16235;EAS_AF=0.4891;AMR_AF=0.3314;AFR_AF=0.5303;EUR_AF=0.4583;SAS_AF=0.5153;AA=C|||;VT=SNP
7	131644578	rs1863226	G	A	100	PASS	AC=2500;AF=0.499201;AN=5008;NS=2504;DP=19880;EAS_AF=0.4315;AMR_AF=0.6729;AFR_AF=0.3828;EUR_AF=0.7157;SAS_AF=0.3804;AA=G|||;VT=SNP
7	131645337	rs7802962	C	G	100	PASS	AC=2493;AF=0.497804;AN=5008;NS=2504;DP=21046;EAS_AF=0.4236;AMR_AF=0.6744;AFR_AF=0.379;EUR_AF=0.7137;SAS_AF=0.3875;AA=C|||;VT=SNP
7	131645702	rs11762083	G	C	100	PASS	AC=786;AF=0.156949;AN=5008;NS=2504;DP=24167;EAS_AF=0.0744;AMR_AF=0.1671;AFR_AF=0.1906;EUR_AF=0.2296;SAS_AF=0.1145;AA=G|||;VT=SNP
7	131646302	rs118147425	G	A	100	PASS	AC=35;AF=0.00698882;AN=5008;NS=2504;DP=20929;EAS_AF=0;AMR_AF=0.0086;AFR_AF=0.0023;EUR_AF=0.0169;SAS_AF=0.0092;AA=G|||;VT=SNP
7	131646526	rs190205085	G	A	100	PASS	AC=15;AF=0.00299521;AN=5008;NS=2504;DP=19724;EAS_AF=0;AMR_AF=0.0058;AFR_AF=0;EUR_AF=0.0099;SAS_AF=0.001;AA=G|||;VT=SNP
7	131647237	rs1593303	C	T	100	PASS	AC=2385;AF=0.476238;AN=5008;NS=2504;DP=19572;EAS_AF=0.4345;AMR_AF=0.6671;AFR_AF=0.295;EUR_AF=0.7127;SAS_AF=0.3855;AA=C|||;VT=SNP
7	131647324	rs35724977	T	C	100	PASS	AC=2389;AF=0.477037;AN=5008;NS=2504;DP=19013;EAS_AF=0.4335;AMR_AF=0.6671;AFR_AF=0.298;EUR_AF=0.7137;SAS_AF=0.3855;AA=T|||;VT=SNP
7	131647414	rs726284	C	A	100	PASS	AC=1597;AF=0.31889;AN=5008;NS=2504;DP=19570;EAS_AF=0.4177;AMR_AF=0.1585;AFR_AF=0.3449;EUR_AF=0.2286;SAS_AF=0.3885;AA=C|||;VT=SNP
7	131647927	rs2059457	C	T	100	PASS	AC=4370;AF=0.872604;AN=5008;NS=2504;DP=20260;EAS_AF=0.8522;AMR_AF=0.8516;AFR_AF=0.9168;EUR_AF=0.9453;SAS_AF=0.774;AA=T|||;VT=SNP
7	131648462	rs719083	G	A	100	PASS	AC=1610;AF=0.321486;AN=5008;NS=2504;DP=15359;EAS_AF=0.4256;AMR_AF=0.1614;AFR_AF=0.3464;EUR_AF=0.2296;SAS_AF=0.3885;AA=G|||;VT=SNP
7	131648492	rs719084	G	A	100	PASS	AC=2369;AF=0.473043;AN=5008;NS=2504;DP=17167;EAS_AF=0.4216;AMR_AF=0.6643;AFR_AF=0.295;EUR_AF=0.7127;SAS_AF=0.3845;AA=G|||;VT=SNP
7	131649344	rs11765205	G	A	100	PASS	AC=2372;AF=0.473642;AN=5008;NS=2504;DP=20685;EAS_AF=0.4216;AMR_AF=0.6643;AFR_AF=0.2965;EUR_AF=0.7127;SAS_AF=0.3855;AA=A|||;VT=SNP
7	131649864	rs62468154	G	A	100	PASS	AC=479;AF=0.095647;AN=5008;NS=2504;DP=19105;EAS_AF=0.1022;AMR_AF=0.0259;AFR_AF=0.1362;EUR_AF=0.0507;SAS_AF=0.1299;AA=G|||;VT=SNP
7	131650559	rs7384824	C	G	100	PASS	AC=4422;AF=0.882987;AN=5008;NS=2504;DP=17588;EAS_AF=0.8472;AMR_AF=0.853;AFR_AF=0.9531;EUR_AF=0.9453;SAS_AF=0.7822;AA=G|||;VT=SNP
7	131650666	rs117498695	G	A	100	PASS	AC=56;AF=0.0111821;AN=5008;NS=2504;DP=19353;EAS_AF=0;AMR_AF=0.0159;AFR_AF=0.0008;EUR_AF=0.0427;SAS_AF=0.001;AA=G|||;VT=SNP
7	131652873	rs4731834	T	A	100	PASS	AC=1528;AF=0.305112;AN=5008;NS=2504;DP=18653;EAS_AF=0.4246;AMR_AF=0.1527;AFR_AF=0.2867;EUR_AF=0.2296;SAS_AF=0.3926;AA=T|||;VT=SNP
7	131652928	rs6467404	A	G	100	PASS	AC=4211;AF=0.840855;AN=5008;NS=2504;DP=19906;EAS_AF=0.8601;AMR_AF=0.8458;AFR_AF=0.7844;EUR_AF=0.9453;SAS_AF=0.7863;AA=G|||;VT=SNP
7	131653206	rs890108	A	G	100	PASS	AC=2450;AF=0.489217;AN=5008;NS=2504;DP=18344;EAS_AF=0.4365;AMR_AF=0.6744;AFR_AF=0.3366;EUR_AF=0.7147;SAS_AF=0.3865;AA=A|||;VT=SNP
7	131653514	rs117675931	A	C	100	PASS	AC=53;AF=0.0105831;AN=5008;NS=2504;DP=15173;EAS_AF=0;AMR_AF=0.0159;AFR_AF=0.0008;EUR_AF=0.0408;SAS_AF=0;AA=A|||;VT=SNP
7	131653519	rs1593307	A	G	100	PASS	AC=4426;AF=0.883786;AN=5008;NS=2504;DP=14877;EAS_AF=0.8601;AMR_AF=0.853;AFR_AF=0.9425;EUR_AF=0.9463;SAS_AF=0.7863;AA=G|||;VT=SNP
7	131653935	rs10808262	C	T	100	PASS	AC=2438;AF=0.486821;AN=5008;NS=2504;DP=14116;EAS_AF=0.4365;AMR_AF=0.6729;AFR_AF=0.3306;EUR_AF=0.7137;SAS_AF=0.3845;AA=C|||;VT=SNP
7	131654748	rs4354250	T	C	100	PASS	AC=2438;AF=0.486821;AN=5008;NS=2504;DP=16291;EAS_AF=0.4365;AMR_AF=0.6729;AFR_AF=0.3306;EUR_AF=0.7137;SAS_AF=0.3845;AA=t|||;VT=SNP
7	131655518	rs4466343	C	A	100	PASS	AC=2444;AF=0.488019;AN=5008;NS=2504;DP=14322;EAS_AF=0.4365;AMR_AF=0.6729;AFR_AF=0.3336;EUR_AF=0.7137;SAS_AF=0.3865;AA=C|||;VT=SNP
7	131656111	rs13246700	C	G	100	PASS	AC=2390;AF=0.477236;AN=5008;NS=2504;DP=18933;EAS_AF=0.4365;AMR_AF=0.6657;AFR_AF=0.298;EUR_AF=0.7137;SAS_AF=0.3845;AA=C|||;VT=SNP
7	131656182	rs2341029	C	T	100	PASS	AC=4413;AF=0.88119;AN=5008;NS=2504;DP=17880;EAS_AF=0.8532;AMR_AF=0.8516;AFR_AF=0.9418;EUR_AF=0.9453;SAS_AF=0.7832;AA=T|||;VT=SNP
7	131656626	rs4296987	G	T	100	PASS	AC=1580;AF=0.315495;AN=5008;NS=2504;DP=21144;EAS_AF=0.3452;AMR_AF=0.4914;AFR_AF=0.1036;EUR_AF=0.4831;SAS_AF=0.274;AA=G|||;VT=SNP
7	131657769	rs4731835	G	A	100	PASS	AC=2435;AF=0.486222;AN=5008;NS=2504;DP=18826;EAS_AF=0.4296;AMR_AF=0.6744;AFR_AF=0.3336;EUR_AF=0.7127;SAS_AF=0.3845;AA=G|||;VT=SNP
7	131657952	rs4236636	T	A	100	PASS	AC=2439;AF=0.487021;AN=5008;NS=2504;DP=20866;EAS_AF=0.4345;AMR_AF=0.6744;AFR_AF=0.3336;EUR_AF=0.7127;SAS_AF=0.3834;AA=A|||;VT=SNP
7	131658061	rs186074949	C	T	100	PASS	AC=18;AF=0.00359425;AN=5008;NS=2504;DP=20278;EAS_AF=0.002;AMR_AF=0.0014;AFR_AF=0;EUR_AF=0.0139;SAS_AF=0.001;AA=C|||;VT=SNP
7	131658131	rs4487697	A	G	100	PASS	AC=2570;AF=0.513179;AN=5008;NS=2504;DP=18752;EAS_AF=0.5655;AMR_AF=0.3256;AFR_AF=0.6664;EUR_AF=0.2873;SAS_AF=0.6176;AA=A|||;VT=SNP
7	131658393	rs34275475	T	C	100	PASS	AC=596;AF=0.11901;AN=5008;NS=2504;DP=20870;EAS_AF=0.1468;AMR_AF=0.1484;AFR_AF=0.0582;EUR_AF=0.0547;SAS_AF=0.2178;AA=T|||;VT=SNP
7	131658400	rs4374929	C	T	100	PASS	AC=2563;AF=0.511781;AN=5008;NS=2504;DP=20981;EAS_AF=0.5645;AMR_AF=0.3256;AFR_AF=0.6634;EUR_AF=0.2863;SAS_AF=0.6166;AA=C|||;VT=SNP
7	131658569	rs74969462	G	A	100	PASS	AC=114;AF=0.0227636;AN=5008;NS=2504;DP=18724;EAS_AF=0.001;AMR_AF=0.0548;AFR_AF=0.0008;EUR_AF=0.0398;SAS_AF=0.0348;AA=G|||;VT=SNP
7	131658709	rs4311612	C	T	100	PASS	AC=3444;AF=0.6877;AN=5008;NS=2504;DP=20065;EAS_AF=0.6409;AMR_AF=0.5159;AFR_AF=0.91;EUR_AF=0.5219;SAS_AF=0.728;AA=T|||;VT=SNP
7	131658805	rs12674013	T	C	100	PASS	AC=2615;AF=0.522165;AN=5008;NS=2504;DP=20050;EAS_AF=0.5635;AMR_AF=0.3329;AFR_AF=0.6989;EUR_AF=0.2873;SAS_AF=0.6166;AA=C|||;VT=SNP
7	131658858	rs12667454	A	T	100	PASS	AC=779;AF=0.155551;AN=5008;NS=2504;DP=19805;EAS_AF=0.1468;AMR_AF=0.1556;AFR_AF=0.1921;EUR_AF=0.0557;SAS_AF=0.2178;AA=A|||;VT=SNP
7	131659276	rs76327808	T	C	100	PASS	AC=357;AF=0.0712859;AN=5008;NS=2504;DP=19174;EAS_AF=0.1458;AMR_AF=0.0187;AFR_AF=0.0038;EUR_AF=0.0507;SAS_AF=0.1442;AA=T|||;VT=SNP
7	131660026	rs35071641	A	G	100	PASS	AC=603;AF=0.120407;AN=5008;NS=2504;DP=20830;EAS_AF=0.1518;AMR_AF=0.1484;AFR_AF=0.0582;EUR_AF=0.0547;SAS_AF=0.2198;AA=A|||;VT=SNP
7	131660618	rs9649569	T	C	100	PASS	AC=2617;AF=0.522564;AN=5008;NS=2504;DP=20343;EAS_AF=0.5685;AMR_AF=0.3343;AFR_AF=0.6967;EUR_AF=0.2863;SAS_AF=0.6166;AA=C|||;VT=SNP
7	131660694	rs3925251	T	C	100	PASS	AC=2616;AF=0.522364;AN=5008;NS=2504;DP=19700;EAS_AF=0.5685;AMR_AF=0.3343;AFR_AF=0.6959;EUR_AF=0.2863;SAS_AF=0.6166;AA=T|||;VT=SNP
7	131660929	rs11771570	G	A	100	PASS	AC=4794;AF=0.957268;AN=5008;NS=2504;DP=20000;EAS_AF=1;AMR_AF=0.9193;AFR_AF=0.9962;EUR_AF=0.8708;SAS_AF=0.9765;AA=A|||;VT=SNP
7	131661558	rs1514071	G	A	100	PASS	AC=1605;AF=0.320487;AN=5008;NS=2504;DP=17927;EAS_AF=0.4167;AMR_AF=0.1599;AFR_AF=0.3502;EUR_AF=0.2286;SAS_AF=0.3896;AA=G|||;VT=SNP
7	131661602	rs10233805	G	A	100	PASS	AC=2611;AF=0.521366;AN=5008;NS=2504;DP=19552;EAS_AF=0.5635;AMR_AF=0.3343;AFR_AF=0.6959;EUR_AF=0.2863;SAS_AF=0.6166;AA=A|||;VT=SNP
7	131662495	rs9649037	T	C	100	PASS	AC=598;AF=0.119409;AN=5008;NS=2504;DP=17979;EAS_AF=0.1468;AMR_AF=0.1484;AFR_AF=0.0605;EUR_AF=0.0547;SAS_AF=0.2168;AA=T|||;VT=SNP
7	131662804	rs12707021	C	T	100	PASS	AC=2614;AF=0.521965;AN=5008;NS=2504;DP=15139;EAS_AF=0.5635;AMR_AF=0.3357;AFR_AF=0.6982;EUR_AF=0.2863;SAS_AF=0.6155;AA=T|||;VT=SNP
7	131663195	rs28620284	C	T	100	PASS	AC=598;AF=0.119409;AN=5008;NS=2504;DP=10388;EAS_AF=0.2421;AMR_AF=0.1138;AFR_AF=0.0098;EUR_AF=0.163;SAS_AF=0.1002;AA=C|||;VT=SNP
7	131663945	rs36201054	A	T	100	PASS	AC=774;AF=0.154553;AN=5008;NS=2504;DP=21043;EAS_AF=0.1518;AMR_AF=0.1513;AFR_AF=0.1906;EUR_AF=0.0557;SAS_AF=0.2127;AA=A|||;VT=SNP
7	131665308	rs141694334	C	T	100	PASS	AC=595;AF=0.11881;AN=5008;NS=2504;DP=19906;EAS_AF=0.1438;AMR_AF=0.147;AFR_AF=0.0582;EUR_AF=0.0547;SAS_AF=0.2209;AA=c|||;VT=SNP
7	131667135	rs151231794	T	C	100	PASS	AC=679;AF=0.135583;AN=5008;NS=2504;DP=21713;EAS_AF=0.1518;AMR_AF=0.1484;AFR_AF=0.1165;EUR_AF=0.0557;SAS_AF=0.2178;AA=T|||;VT=SNP
7	131668498	rs4373469	T	C	100	PASS	AC=2623;AF=0.523762;AN=5008;NS=2504;DP=20165;EAS_AF=0.5694;AMR_AF=0.3357;AFR_AF=0.7005;EUR_AF=0.2873;SAS_AF=0.6145;AA=t|||;VT=SNP
7	131668803	rs7459054	A	G	100	PASS	AC=3416;AF=0.682109;AN=5008;NS=2504;DP=19457;EAS_AF=0.6478;AMR_AF=0.5058;AFR_AF=0.8941;EUR_AF=0.5179;SAS_AF=0.7249;AA=G|||;VT=SNP
7	131669375	rs1123431	C	G	100	PASS	AC=2402;AF=0.479633;AN=5008;NS=2504;DP=21285;EAS_AF=0.5655;AMR_AF=0.3271;AFR_AF=0.5424;EUR_AF=0.2853;SAS_AF=0.6145;AA=C|||;VT=SNP
7	131669662	rs1514070	G	A	100	PASS	AC=589;AF=0.117612;AN=5008;NS=2504;DP=20419;EAS_AF=0.1429;AMR_AF=0.147;AFR_AF=0.0598;EUR_AF=0.0537;SAS_AF=0.2147;AA=g|||;VT=SNP
7	131670752	rs79003154	A	G	100	PASS	AC=108;AF=0.0215655;AN=5008;NS=2504;DP=18980;EAS_AF=0.001;AMR_AF=0.0389;AFR_AF=0.003;EUR_AF=0.0666;SAS_AF=0.0092;AA=A|||;VT=SNP
7	131671601	rs75769664	T	C	100	PASS	AC=16;AF=0.00319489;AN=5008;NS=2504;DP=21317;EAS_AF=0;AMR_AF=0.0043;AFR_AF=0;EUR_AF=0.008;SAS_AF=0.0051;AA=T|||;VT=SNP
7	131671986	rs6965479	G	A	100	PASS	AC=1605;AF=0.320487;AN=5008;NS=2504;DP=20722;EAS_AF=0.4177;AMR_AF=0.1599;AFR_AF=0.3487;EUR_AF=0.2296;SAS_AF=0.3896;AA=G|||;VT=SNP
7	131672308	rs2341030	G	A	100	PASS	AC=736;AF=0.146965;AN=5008;NS=2504;DP=20660;EAS_AF=0.1498;AMR_AF=0.1527;AFR_AF=0.1604;EUR_AF=0.0547;SAS_AF=0.2168;AA=G|||;VT=SNP
7	131672310	rs62468156	C	T	100	PASS	AC=777;AF=0.155152;AN=5008;NS=2504;DP=20640;EAS_AF=0.0724;AMR_AF=0.17;AFR_AF=0.1861;EUR_AF=0.2296;SAS_AF=0.1115;AA=C|||;VT=SNP
7	131673234	rs925631	T	G	100	PASS	AC=2655;AF=0.530152;AN=5008;NS=2504;DP=20430;EAS_AF=0.5923;AMR_AF=0.3372;AFR_AF=0.7065;EUR_AF=0.2873;SAS_AF=0.6145;AA=t|||;VT=SNP
7	131674017	rs116894276	G	A	100	PASS	AC=54;AF=0.0107827;AN=5008;NS=2504;DP=22298;EAS_AF=0;AMR_AF=0.0086;AFR_AF=0.003;EUR_AF=0.0308;SAS_AF=0.0133;AA=G|||;VT=SNP
7	131674153	rs9656406	G	A	100	PASS	AC=2645;AF=0.528155;AN=5008;NS=2504;DP=18356;EAS_AF=0.5883;AMR_AF=0.3357;AFR_AF=0.7027;EUR_AF=0.2873;SAS_AF=0.6145;AA=A|||;VT=SNP
7	131674881	rs78744981	G	T	100	PASS	AC=78;AF=0.0155751;AN=5008;NS=2504;DP=13419;EAS_AF=0.001;AMR_AF=0.0331;AFR_AF=0.0015;EUR_AF=0.0437;SAS_AF=0.0082;AA=G|||;VT=SNP
7	131675291	rs4288320	T	G	100	PASS	AC=2587;AF=0.516573;AN=5008;NS=2504;DP=9840;EAS_AF=0.5764;AMR_AF=0.33;AFR_AF=0.674;EUR_AF=0.2873;SAS_AF=0.6104;AA=G|||;VT=SNP
7	131675927	rs116981744	C	T	100	PASS	AC=60;AF=0.0119808;AN=5008;NS=2504;DP=17395;EAS_AF=0;AMR_AF=0.0288;AFR_AF=0.0015;EUR_AF=0.0328;SAS_AF=0.0051;AA=c|||;VT=SNP
7	131676482	rs4296988	A	G	100	PASS	AC=580;AF=0.115815;AN=5008;NS=2504;DP=13244;EAS_AF=0.1389;AMR_AF=0.147;AFR_AF=0.0575;EUR_AF=0.0547;SAS_AF=0.2117;AA=A|||;VT=SNP
7	131676902	rs10274758	G	A	100	PASS	AC=1621;AF=0.323682;AN=5008;NS=2504;DP=19168;EAS_AF=0.4405;AMR_AF=0.1614;AFR_AF=0.3419;EUR_AF=0.2286;SAS_AF=0.3916;AA=G|||;VT=SNP
7	131677611	rs932083	T	G	100	PASS	AC=878;AF=0.175319;AN=5008;NS=2504;DP=23976;EAS_AF=0.1468;AMR_AF=0.1628;AFR_AF=0.2685;EUR_AF=0.0427;SAS_AF=0.2239;AA=T|||;VT=SNP
7	131678367	rs4728248	C	T	100	PASS	AC=758;AF=0.151358;AN=5008;NS=2504;DP=15269;EAS_AF=0.1548;AMR_AF=0.072;AFR_AF=0.2277;EUR_AF=0.1451;SAS_AF=0.1074;AA=T|||;VT=SNP
7	131679290	rs1514055	A	C	100	PASS	AC=739;AF=0.147564;AN=5008;NS=2504;DP=14972;EAS_AF=0.1627;AMR_AF=0.0389;AFR_AF=0.2821;EUR_AF=0.0765;SAS_AF=0.1002;AA=A|||;VT=SNP
7	131679572	rs76832997	G	T	100	PASS	AC=606;AF=0.121006;AN=5008;NS=2504;DP=17632;EAS_AF=0.1558;AMR_AF=0.0317;AFR_AF=0.1929;EUR_AF=0.0746;SAS_AF=0.0992;AA=G|||;VT=SNP
7	131679638	rs4728249	C	T	100	PASS	AC=608;AF=0.121406;AN=5008;NS=2504;DP=15086;EAS_AF=0.1558;AMR_AF=0.0331;AFR_AF=0.1929;EUR_AF=0.0746;SAS_AF=0.1002;AA=C|||;VT=SNP
7	131679852	rs925629	G	C	100	PASS	AC=802;AF=0.160144;AN=5008;NS=2504;DP=18134;EAS_AF=0.1617;AMR_AF=0.0461;AFR_AF=0.3268;EUR_AF=0.0765;SAS_AF=0.1002;AA=G|||;VT=SNP
7	131680044	rs925630	T	C	100	PASS	AC=1624;AF=0.324281;AN=5008;NS=2504;DP=18226;EAS_AF=0.4425;AMR_AF=0.4553;AFR_AF=0.1135;EUR_AF=0.4592;SAS_AF=0.2556;AA=T|||;VT=SNP
7	131680319	rs6467409	T	C	100	PASS	AC=1823;AF=0.364018;AN=5008;NS=2504;DP=17689;EAS_AF=0.3452;AMR_AF=0.1499;AFR_AF=0.5877;EUR_AF=0.2117;SAS_AF=0.3896;AA=C|||;VT=SNP
7	131680491	rs145661967	G	C	100	PASS	AC=23;AF=0.00459265;AN=5008;NS=2504;DP=21442;EAS_AF=0;AMR_AF=0.0029;AFR_AF=0.0008;EUR_AF=0.0159;SAS_AF=0.0041;AA=G|||;VT=SNP
7	131680548	rs6415373	T	C	100	PASS	AC=3485;AF=0.695887;AN=5008;NS=2504;DP=21341;EAS_AF=0.7798;AMR_AF=0.6081;AFR_AF=0.7284;EUR_AF=0.671;SAS_AF=0.6534;AA=C|||;VT=SNP
7	131681953	rs6952358	A	G	100	PASS	AC=1576;AF=0.314696;AN=5008;NS=2504;DP=20976;EAS_AF=0.4603;AMR_AF=0.451;AFR_AF=0.0666;EUR_AF=0.4563;SAS_AF=0.2577;AA=A|||;VT=SNP
7	131682021	rs56688205	C	T	100	PASS	AC=616;AF=0.123003;AN=5008;NS=2504;DP=17965;EAS_AF=0.1558;AMR_AF=0.0331;AFR_AF=0.1997;EUR_AF=0.0746;SAS_AF=0.0992;AA=C|||;VT=SNP
7	131682571	rs116946806	C	T	100	PASS	AC=59;AF=0.0117812;AN=5008;NS=2504;DP=19359;EAS_AF=0;AMR_AF=0.0317;AFR_AF=0.0015;EUR_AF=0.0288;SAS_AF=0.0061;AA=C|||;VT=SNP
7	131682674	rs77862395	G	A	100	PASS	AC=1097;AF=0.21905;AN=5008;NS=2504;DP=19701;EAS_AF=0.3313;AMR_AF=0.0735;AFR_AF=0.2035;EUR_AF=0.1004;SAS_AF=0.3497;AA=G|||;VT=SNP
7	131683173	rs7791316	A	G	100	PASS	AC=2854;AF=0.569888;AN=5008;NS=2504;DP=19710;EAS_AF=0.7857;AMR_AF=0.5288;AFR_AF=0.4145;EUR_AF=0.5577;SAS_AF=0.5992;AA=A|||;VT=SNP
7	131683439	rs75179978	A	T	100	PASS	AC=65;AF=0.0129792;AN=5008;NS=2504;DP=20259;EAS_AF=0;AMR_AF=0.0072;AFR_AF=0;EUR_AF=0.0368;SAS_AF=0.0235;AA=A|||;VT=SNP
7	131683702	rs12674255	C	G	100	PASS	AC=1552;AF=0.309904;AN=5008;NS=2504;DP=21008;EAS_AF=0.4494;AMR_AF=0.4452;AFR_AF=0.0666;EUR_AF=0.4553;SAS_AF=0.2495;AA=C|||;VT=SNP
7	131683800	rs74510432	C	T	100	PASS	AC=353;AF=0.0704872;AN=5008;NS=2504;DP=20114;EAS_AF=0.1558;AMR_AF=0.0231;AFR_AF=0.0083;EUR_AF=0.0716;SAS_AF=0.0992;AA=C|||;VT=SNP
7	131683879	rs12670089	A	G	100	PASS	AC=1503;AF=0.30012;AN=5008;NS=2504;DP=20537;EAS_AF=0.4524;AMR_AF=0.4251;AFR_AF=0.0658;EUR_AF=0.4235;SAS_AF=0.2444;AA=A|||;VT=SNP
7	131683980	rs67675375	G	A	100	PASS	AC=527;AF=0.105232;AN=5008;NS=2504;DP=22126;EAS_AF=0.001;AMR_AF=0.0677;AFR_AF=0.2504;EUR_AF=0.1103;SAS_AF=0.0378;AA=G|||;VT=SNP
7	131684427	rs10238848	T	C	100	PASS	AC=4597;AF=0.917931;AN=5008;NS=2504;DP=21756;EAS_AF=0.9881;AMR_AF=0.8876;AFR_AF=0.9228;EUR_AF=0.8628;SAS_AF=0.9172;AA=C|||;VT=SNP
7	131684533	rs6467410	T	A	100	PASS	AC=4598;AF=0.918131;AN=5008;NS=2504;DP=20720;EAS_AF=0.9831;AMR_AF=0.8876;AFR_AF=0.9274;EUR_AF=0.8628;SAS_AF=0.9172;AA=A|||;VT=SNP
7	131684763	rs6467411	A	G	100	PASS	AC=4668;AF=0.932109;AN=5008;NS=2504;DP=19638;EAS_AF=0.9831;AMR_AF=0.8919;AFR_AF=0.9781;EUR_AF=0.8628;SAS_AF=0.9172;AA=G|||;VT=SNP
7	131684890	rs2137821	G	T	100	PASS	AC=1523;AF=0.304113;AN=5008;NS=2504;DP=21314;EAS_AF=0.4514;AMR_AF=0.428;AFR_AF=0.0658;EUR_AF=0.4245;SAS_AF=0.2628;AA=G|||;VT=SNP
7	131684903	rs11971559	G	C	100	PASS	AC=563;AF=0.11242;AN=5008;NS=2504;DP=21400;EAS_AF=0.0526;AMR_AF=0.1326;AFR_AF=0.1157;EUR_AF=0.1551;SAS_AF=0.1115;AA=G|||;VT=SNP
7	131684937	rs73151073	G	C	100	PASS	AC=137;AF=0.0273562;AN=5008;NS=2504;DP=21806;EAS_AF=0;AMR_AF=0.0389;AFR_AF=0.0038;EUR_AF=0.0845;SAS_AF=0.0204;AA=G|||;VT=SNP
7	131685455	rs62468158	A	G	100	PASS	AC=1199;AF=0.239417;AN=5008;NS=2504;DP=23305;EAS_AF=0.3036;AMR_AF=0.1945;AFR_AF=0.2844;EUR_AF=0.1441;SAS_AF=0.2423;AA=G|||;VT=SNP
7	131685534	rs10954350	C	T	100	PASS	AC=4593;AF=0.917133;AN=5008;NS=2504;DP=23194;EAS_AF=0.9881;AMR_AF=0.8876;AFR_AF=0.9198;EUR_AF=0.8628;SAS_AF=0.9172;AA=T|||;VT=SNP
7	131686224	rs10231527	G	T	100	PASS	AC=1001;AF=0.19988;AN=5008;NS=2504;DP=16705;EAS_AF=0.1756;AMR_AF=0.1081;AFR_AF=0.2519;EUR_AF=0.1372;SAS_AF=0.2843;AA=G|||;VT=SNP
7	131686448	rs6467412	A	T	100	PASS	AC=4605;AF=0.919529;AN=5008;NS=2504;DP=20245;EAS_AF=0.9881;AMR_AF=0.8876;AFR_AF=0.9289;EUR_AF=0.8628;SAS_AF=0.9172;AA=T|||;VT=SNP
7	131686640	rs62468159	A	C	100	PASS	AC=1106;AF=0.220847;AN=5008;NS=2504;DP=21079;EAS_AF=0.3175;AMR_AF=0.1902;AFR_AF=0.2027;EUR_AF=0.1431;SAS_AF=0.2474;AA=A|||;VT=SNP
7	131686733	rs118010371	C	T	100	PASS	AC=86;AF=0.0171725;AN=5008;NS=2504;DP=20666;EAS_AF=0;AMR_AF=0.0115;AFR_AF=0.0106;EUR_AF=0.0368;SAS_AF=0.0276;AA=C|||;VT=SNP
7	131687045	rs67449610	T	A	100	PASS	AC=1038;AF=0.207268;AN=5008;NS=2504;DP=22461;EAS_AF=0.1756;AMR_AF=0.111;AFR_AF=0.2784;EUR_AF=0.1372;SAS_AF=0.2843;AA=T|||;VT=SNP
7	131687290	rs9655876	C	T	100	PASS	AC=1039;AF=0.207468;AN=5008;NS=2504;DP=19259;EAS_AF=0.1756;AMR_AF=0.1124;AFR_AF=0.2784;EUR_AF=0.1372;SAS_AF=0.2843;AA=C|||;VT=SNP
7	131687354	rs11766547	T	A	100	PASS	AC=1527;AF=0.304912;AN=5008;NS=2504;DP=20666;EAS_AF=0.4524;AMR_AF=0.428;AFR_AF=0.0651;EUR_AF=0.4254;SAS_AF=0.2658;AA=T|||;VT=SNP
7	131688368	rs7385251	T	C	100	PASS	AC=3863;AF=0.771366;AN=5008;NS=2504;DP=19725;EAS_AF=0.9365;AMR_AF=0.7406;AFR_AF=0.6861;EUR_AF=0.7087;SAS_AF=0.8027;AA=t|||;VT=SNP
7	131688552	rs11767564	T	C	100	PASS	AC=4600;AF=0.91853;AN=5008;NS=2504;DP=20799;EAS_AF=0.9881;AMR_AF=0.889;AFR_AF=0.9244;EUR_AF=0.8628;SAS_AF=0.9172;AA=C|||;VT=SNP
7	131688601	rs73151075	T	G	100	PASS	AC=1540;AF=0.307508;AN=5008;NS=2504;DP=20343;EAS_AF=0.4583;AMR_AF=0.4323;AFR_AF=0.0666;EUR_AF=0.4254;SAS_AF=0.2679;AA=T|||;VT=SNP
7	131688900	rs76823087	C	T	100	PASS	AC=15;AF=0.00299521;AN=5008;NS=2504;DP=18398;EAS_AF=0;AMR_AF=0.0029;AFR_AF=0;EUR_AF=0.0119;SAS_AF=0.001;AA=C|||;VT=SNP
7	131688961	rs77465535	C	T	100	PASS	AC=465;AF=0.0928514;AN=5008;NS=2504;DP=19022;EAS_AF=0.1558;AMR_AF=0.0245;AFR_AF=0.1082;EUR_AF=0.0706;SAS_AF=0.0787;AA=C|||;VT=SNP
7	131690492	rs34078620	T	C	100	PASS	AC=45;AF=0.00898562;AN=5008;NS=2504;DP=15023;EAS_AF=0.006;AMR_AF=0.0072;AFR_AF=0.0015;EUR_AF=0.0169;SAS_AF=0.0153;AA=T|||;VT=SNP
7	131690682	rs28699613	G	T	100	PASS	AC=4599;AF=0.918331;AN=5008;NS=2504;DP=11998;EAS_AF=0.9831;AMR_AF=0.889;AFR_AF=0.9281;EUR_AF=0.8618;SAS_AF=0.9172;AA=T|||;VT=SNP
7	131691601	rs1514069	C	T	100	PASS	AC=1474;AF=0.294329;AN=5008;NS=2504;DP=17155;EAS_AF=0.4167;AMR_AF=0.428;AFR_AF=0.0582;EUR_AF=0.4245;SAS_AF=0.2587;AA=C|||;VT=SNP
7	131691886	rs58533430	T	C	100	PASS	AC=1178;AF=0.235224;AN=5008;NS=2504;DP=15737;EAS_AF=0.3304;AMR_AF=0.1916;AFR_AF=0.2451;EUR_AF=0.1431;SAS_AF=0.2495;AA=T|||;VT=SNP
7	131692473	rs4518602	T	G	100	PASS	AC=1134;AF=0.226438;AN=5008;NS=2504;DP=18864;EAS_AF=0.3294;AMR_AF=0.1931;AFR_AF=0.2057;EUR_AF=0.1491;SAS_AF=0.2515;AA=T|||;VT=SNP
7	131692481	rs6467413	C	T	100	PASS	AC=4600;AF=0.91853;AN=5008;NS=2504;DP=18726;EAS_AF=0.9831;AMR_AF=0.889;AFR_AF=0.9297;EUR_AF=0.8598;SAS_AF=0.9182;AA=T|||;VT=SNP
7	131692625	rs4607550	T	C	100	PASS	AC=1176;AF=0.234824;AN=5008;NS=2504;DP=19902;EAS_AF=0.3294;AMR_AF=0.1916;AFR_AF=0.2458;EUR_AF=0.1421;SAS_AF=0.2485;AA=T|||;VT=SNP
7	131692743	rs7457641	T	C	100	PASS	AC=3184;AF=0.635783;AN=5008;NS=2504;DP=19998;EAS_AF=0.5694;AMR_AF=0.4625;AFR_AF=0.9153;EUR_AF=0.4334;SAS_AF=0.6575;AA=C|||;VT=SNP
7	131693978	rs146042559	C	T	100	PASS	AC=37;AF=0.00738818;AN=5008;NS=2504;DP=20723;EAS_AF=0;AMR_AF=0.0144;AFR_AF=0.0023;EUR_AF=0.0219;SAS_AF=0.002;AA=C|||;VT=SNP
7	131694065	rs10257902	T	C	100	PASS	AC=4585;AF=0.915535;AN=5008;NS=2504;DP=19126;EAS_AF=0.9871;AMR_AF=0.8862;AFR_AF=0.9236;EUR_AF=0.8509;SAS_AF=0.9182;AA=C|||;VT=SNP
7	131694972	rs1849654	A	C	100	PASS	AC=3117;AF=0.622404;AN=5008;NS=2504;DP=19604;EAS_AF=0.5655;AMR_AF=0.4597;AFR_AF=0.8714;EUR_AF=0.4324;SAS_AF=0.6554;AA=C|||;VT=SNP
7	131695493	rs7808941	T	G	100	PASS	AC=1501;AF=0.29972;AN=5008;NS=2504;DP=12766;EAS_AF=0.4435;AMR_AF=0.428;AFR_AF=0.0537;EUR_AF=0.4235;SAS_AF=0.2658;AA=T|||;VT=SNP
7	131695519	rs28457062	T	C	100	PASS	AC=1007;AF=0.201078;AN=5008;NS=2504;DP=11234;EAS_AF=0.1835;AMR_AF=0.1095;AFR_AF=0.2481;EUR_AF=0.1392;SAS_AF=0.2843;AA=T|||;VT=SNP
7	131695552	rs141588926	T	A	100	PASS	AC=79;AF=0.0157748;AN=5008;NS=2504;DP=10283;EAS_AF=0.001;AMR_AF=0.0403;AFR_AF=0.0015;EUR_AF=0.0199;SAS_AF=0.0286;AA=T|||;VT=SNP
7	131695617	rs28834811	A	G	100	PASS	AC=1004;AF=0.200479;AN=5008;NS=2504;DP=11683;EAS_AF=0.1825;AMR_AF=0.1095;AFR_AF=0.2481;EUR_AF=0.1392;SAS_AF=0.2822;AA=A|||;VT=SNP
7	131695848	rs187873600	T	G	100	PASS	AC=23;AF=0.00459265;AN=5008;NS=2504;DP=12689;EAS_AF=0;AMR_AF=0.0043;AFR_AF=0;EUR_AF=0.008;SAS_AF=0.0123;AA=T|||;VT=SNP
7	131696041	rs139403852	T	C	100	PASS	AC=11;AF=0.00219649;AN=5008;NS=2504;DP=15704;EAS_AF=0;AMR_AF=0.0043;AFR_AF=0;EUR_AF=0.006;SAS_AF=0.002;AA=T|||;VT=SNP
7	131696850	rs62469661	T	C	100	PASS	AC=1160;AF=0.231629;AN=5008;NS=2504;DP=13179;EAS_AF=0.3115;AMR_AF=0.1931;AFR_AF=0.2504;EUR_AF=0.1402;SAS_AF=0.2454;AA=T|||;VT=SNP
7	131697096	rs7455827	T	C	100	PASS	AC=2451;AF=0.489417;AN=5008;NS=2504;DP=13487;EAS_AF=0.496;AMR_AF=0.3199;AFR_AF=0.6952;EUR_AF=0.2813;SAS_AF=0.5389;AA=C|||;VT=SNP
7	131697360	rs6467414	A	G	100	PASS	AC=4593;AF=0.917133;AN=5008;NS=2504;DP=17129;EAS_AF=0.9881;AMR_AF=0.8847;AFR_AF=0.9251;EUR_AF=0.8569;SAS_AF=0.9182;AA=A|||;VT=SNP
7	131697875	rs1913435	C	T	100	PASS	AC=1497;AF=0.298922;AN=5008;NS=2504;DP=16418;EAS_AF=0.4395;AMR_AF=0.428;AFR_AF=0.0537;EUR_AF=0.4245;SAS_AF=0.2648;AA=C|||;VT=SNP
7	131697959	rs1913434	A	G	100	PASS	AC=2459;AF=0.491014;AN=5008;NS=2504;DP=11744;EAS_AF=0.495;AMR_AF=0.3242;AFR_AF=0.7012;EUR_AF=0.2813;SAS_AF=0.5368;AA=G|||;VT=SNP
7	131698264	rs1514063	G	A	100	PASS	AC=1169;AF=0.233427;AN=5008;NS=2504;DP=16437;EAS_AF=0.3115;AMR_AF=0.1931;AFR_AF=0.2587;EUR_AF=0.1392;SAS_AF=0.2444;AA=G|||;VT=SNP
7	131698497	rs10230097	A	G	100	PASS	AC=1002;AF=0.20008;AN=5008;NS=2504;DP=17396;EAS_AF=0.1815;AMR_AF=0.1095;AFR_AF=0.2474;EUR_AF=0.1392;SAS_AF=0.2822;AA=A|||;VT=SNP
7	131698604	rs12673801	T	A	100	PASS	AC=1502;AF=0.29992;AN=5008;NS=2504;DP=17186;EAS_AF=0.4435;AMR_AF=0.428;AFR_AF=0.0537;EUR_AF=0.4245;SAS_AF=0.2658;AA=T|||;VT=SNP
7	131699083	rs7809885	G	C	100	PASS	AC=1488;AF=0.297125;AN=5008;NS=2504;DP=20741;EAS_AF=0.4306;AMR_AF=0.428;AFR_AF=0.0537;EUR_AF=0.4245;SAS_AF=0.2648;AA=G|||;VT=SNP
7	131699158	rs10233714	A	G	100	PASS	AC=1005;AF=0.200679;AN=5008;NS=2504;DP=20524;EAS_AF=0.1845;AMR_AF=0.1095;AFR_AF=0.2474;EUR_AF=0.1392;SAS_AF=0.2822;AA=A|||;VT=SNP
7	131699887	rs145320820	G	A	100	PASS	AC=88;AF=0.0175719;AN=5008;NS=2504;DP=20307;EAS_AF=0;AMR_AF=0.0216;AFR_AF=0.0053;EUR_AF=0.0507;SAS_AF=0.0153;AA=G|||;VT=SNP
7	131700893	rs140675083	T	C	100	PASS	AC=19;AF=0.00379393;AN=5008;NS=2504;DP=15824;EAS_AF=0;AMR_AF=0.0058;AFR_AF=0.003;EUR_AF=0.0109;SAS_AF=0;AA=T|||;VT=SNP
7	131701203	rs6950482	C	G	100	PASS	AC=158;AF=0.0315495;AN=5008;NS=2504;DP=17276;EAS_AF=0;AMR_AF=0.0389;AFR_AF=0.0635;EUR_AF=0.0388;SAS_AF=0.0082;AA=C|||;VT=SNP
7	131701244	rs118058028	C	T	100	PASS	AC=59;AF=0.0117812;AN=5008;NS=2504;DP=16410;EAS_AF=0;AMR_AF=0.0317;AFR_AF=0.0015;EUR_AF=0.0288;SAS_AF=0.0061;AA=C|||;VT=SNP
7	131701882	rs7385098	A	G	100	PASS	AC=1239;AF=0.247404;AN=5008;NS=2504;DP=20283;EAS_AF=0.1806;AMR_AF=0.1239;AFR_AF=0.4107;EUR_AF=0.1412;SAS_AF=0.2924;AA=G|||;VT=SNP
7	131701958	rs7385111	C	A	100	PASS	AC=3424;AF=0.683706;AN=5008;NS=2504;DP=21171;EAS_AF=0.6627;AMR_AF=0.6902;AFR_AF=0.6846;EUR_AF=0.7147;SAS_AF=0.6677;AA=A|||;VT=SNP
7	131702223	rs28591432	C	G	100	PASS	AC=1005;AF=0.200679;AN=5008;NS=2504;DP=12747;EAS_AF=0.1806;AMR_AF=0.1081;AFR_AF=0.2496;EUR_AF=0.1392;SAS_AF=0.2843;AA=C|||;VT=SNP
7	131702716	rs1514061	A	G	100	PASS	AC=1084;AF=0.216454;AN=5008;NS=2504;DP=19787;EAS_AF=0.3185;AMR_AF=0.1888;AFR_AF=0.1914;EUR_AF=0.1402;SAS_AF=0.2434;AA=A|||;VT=SNP
7	131703067	rs10257721	C	T	100	PASS	AC=1004;AF=0.200479;AN=5008;NS=2504;DP=18920;EAS_AF=0.1806;AMR_AF=0.1081;AFR_AF=0.2496;EUR_AF=0.1392;SAS_AF=0.2832;AA=c|||;VT=SNP
7	131704053	rs117888166	T	C	100	PASS	AC=11;AF=0.00219649;AN=5008;NS=2504;DP=18306;EAS_AF=0;AMR_AF=0.0014;AFR_AF=0;EUR_AF=0.0099;SAS_AF=0;AA=t|||;VT=SNP
7	131704334	rs1514053	C	T	100	PASS	AC=1418;AF=0.283147;AN=5008;NS=2504;DP=18049;EAS_AF=0.4127;AMR_AF=0.4222;AFR_AF=0.0212;EUR_AF=0.4235;SAS_AF=0.2607;AA=c|||;VT=SNP
7	131705144	rs6943360	C	A	100	PASS	AC=4353;AF=0.869209;AN=5008;NS=2504;DP=18454;EAS_AF=0.9831;AMR_AF=0.8703;AFR_AF=0.7655;EUR_AF=0.8549;SAS_AF=0.9059;AA=C|||;VT=SNP
7	131705664	rs62469665	G	A	100	PASS	AC=259;AF=0.0517173;AN=5008;NS=2504;DP=18539;EAS_AF=0.002;AMR_AF=0.0807;AFR_AF=0.0038;EUR_AF=0.0964;SAS_AF=0.1012;AA=G|||;VT=SNP
7	131705804	rs62469666	C	A	100	PASS	AC=497;AF=0.0992412;AN=5008;NS=2504;DP=17318;EAS_AF=0.1488;AMR_AF=0.1585;AFR_AF=0.003;EUR_AF=0.0706;SAS_AF=0.1656;AA=C|||;VT=SNP
7	131706061	rs12538781	G	A	100	PASS	AC=346;AF=0.0690895;AN=5008;NS=2504;DP=16174;EAS_AF=0.0526;AMR_AF=0.085;AFR_AF=0.0091;EUR_AF=0.1133;SAS_AF=0.1104;AA=G|||;VT=SNP
7	131707816	rs144015298	C	T	100	PASS	AC=46;AF=0.0091853;AN=5008;NS=2504;DP=17808;EAS_AF=0;AMR_AF=0.0202;AFR_AF=0;EUR_AF=0.0219;SAS_AF=0.0102;AA=C|||;VT=SNP
7	131708257	rs34504076	C	T	100	PASS	AC=179;AF=0.0357428;AN=5008;NS=2504;DP=19387;EAS_AF=0.001;AMR_AF=0.0591;AFR_AF=0.0061;EUR_AF=0.1044;SAS_AF=0.0245;AA=C|||;VT=SNP
7	131708281	rs7811818	T	C	100	PASS	AC=4595;AF=0.917532;AN=5008;NS=2504;DP=18860;EAS_AF=0.9881;AMR_AF=0.8876;AFR_AF=0.9251;EUR_AF=0.8569;SAS_AF=0.9182;AA=C|||;VT=SNP
7	131708564	rs7793524	G	C	100	PASS	AC=582;AF=0.116214;AN=5008;NS=2504;DP=19340;EAS_AF=0.0585;AMR_AF=0.1326;AFR_AF=0.1233;EUR_AF=0.1521;SAS_AF=0.1176;AA=G|||;VT=SNP
7	131708955	rs10253104	A	G	100	PASS	AC=597;AF=0.119209;AN=5008;NS=2504;DP=18907;EAS_AF=0.0635;AMR_AF=0.1326;AFR_AF=0.1309;EUR_AF=0.1521;SAS_AF=0.1176;AA=A|||;VT=SNP
7	131709886	rs6952101	T	C	100	PASS	AC=593;AF=0.118411;AN=5008;NS=2504;DP=18405;EAS_AF=0.0585;AMR_AF=0.1326;AFR_AF=0.1309;EUR_AF=0.1521;SAS_AF=0.1186;AA=T|||;VT=SNP
7	131709916	rs61689701	G	T	100	PASS	AC=490;AF=0.0978435;AN=5008;NS=2504;DP=17361;EAS_AF=0.0407;AMR_AF=0.1182;AFR_AF=0.0121;EUR_AF=0.2217;SAS_AF=0.1309;AA=G|||;VT=SNP
7	131710028	rs146732215	G	A	100	PASS	AC=54;AF=0.0107827;AN=5008;NS=2504;DP=15621;EAS_AF=0;AMR_AF=0.0159;AFR_AF=0;EUR_AF=0.0209;SAS_AF=0.0225;AA=G|||;VT=SNP
7	131710108	rs117281411	C	A	100	PASS	AC=36;AF=0.0071885;AN=5008;NS=2504;DP=17916;EAS_AF=0;AMR_AF=0.0043;AFR_AF=0;EUR_AF=0.0318;SAS_AF=0.001;AA=C|||;VT=SNP
7	131710223	rs7384407	T	C	100	PASS	AC=4596;AF=0.917732;AN=5008;NS=2504;DP=17072;EAS_AF=0.9881;AMR_AF=0.8876;AFR_AF=0.9259;EUR_AF=0.8569;SAS_AF=0.9182;AA=C|||;VT=SNP
7	131710557	rs10228879	G	C	100	PASS	AC=583;AF=0.116414;AN=5008;NS=2504;DP=17658;EAS_AF=0.0585;AMR_AF=0.1326;AFR_AF=0.1233;EUR_AF=0.1521;SAS_AF=0.1186;AA=G|||;VT=SNP
7	131710680	rs11762084	G	A	100	PASS	AC=1457;AF=0.290935;AN=5008;NS=2504;DP=16852;EAS_AF=0.4425;AMR_AF=0.4236;AFR_AF=0.0212;EUR_AF=0.4274;SAS_AF=0.2648;AA=G|||;VT=SNP
7	131710854	rs9641920	G	A	100	PASS	AC=3393;AF=0.677516;AN=5008;NS=2504;DP=13443;EAS_AF=0.8026;AMR_AF=0.7666;AFR_AF=0.5484;EUR_AF=0.7157;SAS_AF=0.6207;AA=G|||;VT=SNP
7	131711015	rs80026610	C	A	100	PASS	AC=27;AF=0.00539137;AN=5008;NS=2504;DP=6316;EAS_AF=0;AMR_AF=0.0115;AFR_AF=0.0015;EUR_AF=0.0139;SAS_AF=0.0031;AA=C|||;VT=SNP
7	131711504	rs17166078	G	A	100	PASS	AC=1135;AF=0.226637;AN=5008;NS=2504;DP=21482;EAS_AF=0.3016;AMR_AF=0.1902;AFR_AF=0.2466;EUR_AF=0.1392;SAS_AF=0.2382;AA=G|||;VT=SNP
7	131711555	rs56077908	A	T	100	PASS	AC=1500;AF=0.299521;AN=5008;NS=2504;DP=21169;EAS_AF=0.4425;AMR_AF=0.428;AFR_AF=0.0552;EUR_AF=0.4235;SAS_AF=0.2638;AA=A|||;VT=SNP
7	131712138	rs62469668	C	T	100	PASS	AC=347;AF=0.0692891;AN=5008;NS=2504;DP=20116;EAS_AF=0.0635;AMR_AF=0.085;AFR_AF=0.0045;EUR_AF=0.1133;SAS_AF=0.1063;AA=C|||;VT=SNP
7	131712881	rs7790679	A	G	100	PASS	AC=4107;AF=0.820088;AN=5008;NS=2504;DP=19711;EAS_AF=0.8373;AMR_AF=0.7262;AFR_AF=0.9266;EUR_AF=0.7863;SAS_AF=0.7597;AA=G|||;VT=SNP
7	131713360	rs17166082	G	A	100	PASS	AC=608;AF=0.121406;AN=5008;NS=2504;DP=20894;EAS_AF=0.1518;AMR_AF=0.0317;AFR_AF=0.2413;EUR_AF=0.0437;SAS_AF=0.0716;AA=G|||;VT=SNP
7	131713418	rs17166083	G	C	100	PASS	AC=752;AF=0.15016;AN=5008;NS=2504;DP=19453;EAS_AF=0.1528;AMR_AF=0.0836;AFR_AF=0.2814;EUR_AF=0.0865;SAS_AF=0.0828;AA=G|||;VT=SNP
7	131713689	rs6944714	T	C	100	PASS	AC=2755;AF=0.55012;AN=5008;NS=2504;DP=20590;EAS_AF=0.6329;AMR_AF=0.536;AFR_AF=0.4644;EUR_AF=0.5537;SAS_AF=0.5869;AA=C|||;VT=SNP
7	131713831	rs6962835	C	T	100	PASS	AC=692;AF=0.138179;AN=5008;NS=2504;DP=17775;EAS_AF=0.1508;AMR_AF=0.0807;AFR_AF=0.2458;EUR_AF=0.0855;SAS_AF=0.0746;AA=C|||;VT=SNP
7	131713871	rs6962851	C	T	100	PASS	AC=632;AF=0.126198;AN=5008;NS=2504;DP=17009;EAS_AF=0.1508;AMR_AF=0.0793;AFR_AF=0.2012;EUR_AF=0.0855;SAS_AF=0.0746;AA=C|||;VT=SNP
7	131714470	rs10282350	G	A	100	PASS	AC=604;AF=0.120607;AN=5008;NS=2504;DP=21536;EAS_AF=0.0585;AMR_AF=0.1412;AFR_AF=0.1188;EUR_AF=0.1779;SAS_AF=0.1135;AA=G|||;VT=SNP
7	131714663	rs10954351	C	T	100	PASS	AC=1766;AF=0.352636;AN=5008;NS=2504;DP=18047;EAS_AF=0.4474;AMR_AF=0.4452;AFR_AF=0.2148;EUR_AF=0.4443;SAS_AF=0.2812;AA=T|||;VT=SNP
7	131714855	rs10954352	C	A	100	PASS	AC=1748;AF=0.349042;AN=5008;NS=2504;DP=20023;EAS_AF=0.4464;AMR_AF=0.4438;AFR_AF=0.2027;EUR_AF=0.4443;SAS_AF=0.2812;AA=A|||;VT=SNP
7	131715316	rs11978376	A	C	100	PASS	AC=389;AF=0.0776757;AN=5008;NS=2504;DP=18169;EAS_AF=0.0585;AMR_AF=0.0965;AFR_AF=0.0045;EUR_AF=0.1481;SAS_AF=0.1104;AA=A|||;VT=SNP
7	131715647	rs75117405	C	A	100	PASS	AC=46;AF=0.0091853;AN=5008;NS=2504;DP=18496;EAS_AF=0;AMR_AF=0.0086;AFR_AF=0;EUR_AF=0.0109;SAS_AF=0.0297;AA=C|||;VT=SNP
7	131715831	rs78954691	C	T	100	PASS	AC=42;AF=0.00838658;AN=5008;NS=2504;DP=19504;EAS_AF=0;AMR_AF=0.0115;AFR_AF=0.0008;EUR_AF=0.0308;SAS_AF=0.002;AA=C|||;VT=SNP
7	131716021	rs10230990	C	T	100	PASS	AC=3577;AF=0.714257;AN=5008;NS=2504;DP=15228;EAS_AF=0.7778;AMR_AF=0.6297;AFR_AF=0.8048;EUR_AF=0.6382;SAS_AF=0.6646;AA=T|||;VT=SNP
7	131716104	rs79764076	C	A	100	PASS	AC=46;AF=0.0091853;AN=5008;NS=2504;DP=16648;EAS_AF=0;AMR_AF=0.0086;AFR_AF=0;EUR_AF=0.0109;SAS_AF=0.0297;AA=C|||;VT=SNP
7	131716217	rs4317516	C	T	100	PASS	AC=1533;AF=0.30611;AN=5008;NS=2504;DP=14701;EAS_AF=0.4395;AMR_AF=0.4308;AFR_AF=0.0605;EUR_AF=0.4443;SAS_AF=0.2699;AA=C|||;VT=SNP
7	131719381	rs12155017	T	C	100	PASS	AC=11;AF=0.00219649;AN=5008;NS=2504;DP=16364;EAS_AF=0;AMR_AF=0.0043;AFR_AF=0;EUR_AF=0.006;SAS_AF=0.002;AA=T|||;VT=SNP
7	131719463	rs6467417	C	A	100	PASS	AC=3578;AF=0.714457;AN=5008;NS=2504;DP=16006;EAS_AF=0.7778;AMR_AF=0.6297;AFR_AF=0.8048;EUR_AF=0.6382;SAS_AF=0.6656;AA=A|||;VT=SNP
7	131719483	rs2880091	G	T	100	PASS	AC=701;AF=0.139976;AN=5008;NS=2504;DP=15762;EAS_AF=0.1587;AMR_AF=0.0807;AFR_AF=0.2466;EUR_AF=0.0855;SAS_AF=0.0746;AA=G|||;VT=SNP
7	131719891	rs9692336	A	G	100	PASS	AC=3547;AF=0.708267;AN=5008;NS=2504;DP=17877;EAS_AF=0.747;AMR_AF=0.6297;AFR_AF=0.8048;EUR_AF=0.6382;SAS_AF=0.6656;AA=G|||;VT=SNP
7	131719988	rs9691005	G	T	100	PASS	AC=981;AF=0.195887;AN=5008;NS=2504;DP=19227;EAS_AF=0.1796;AMR_AF=0.0908;AFR_AF=0.2481;EUR_AF=0.1064;SAS_AF=0.3088;AA=G|||;VT=SNP
7	131720635	rs996278	G	A	100	PASS	AC=3576;AF=0.714058;AN=5008;NS=2504;DP=19999;EAS_AF=0.7778;AMR_AF=0.6311;AFR_AF=0.8048;EUR_AF=0.6362;SAS_AF=0.6646;AA=A|||;VT=SNP
7	131721423	rs1399087	A	G	100	PASS	AC=1584;AF=0.316294;AN=5008;NS=2504;DP=18404;EAS_AF=0.4484;AMR_AF=0.4352;AFR_AF=0.059;EUR_AF=0.4553;SAS_AF=0.3006;AA=A|||;VT=SNP
7	131721481	rs12535538	C	G	100	PASS	AC=602;AF=0.120208;AN=5008;NS=2504;DP=17686;EAS_AF=0.1518;AMR_AF=0.072;AFR_AF=0.211;EUR_AF=0.0746;SAS_AF=0.046;AA=C|||;VT=SNP
7	131721534	rs73151085	A	G	100	PASS	AC=50;AF=0.00998403;AN=5008;NS=2504;DP=17860;EAS_AF=0;AMR_AF=0.013;AFR_AF=0.0008;EUR_AF=0.0358;SAS_AF=0.0041;AA=A|||;VT=SNP
7	131723577	rs117639265	G	A	100	PASS	AC=62;AF=0.0123802;AN=5008;NS=2504;DP=18183;EAS_AF=0;AMR_AF=0.0317;AFR_AF=0.0015;EUR_AF=0.0318;SAS_AF=0.0061;AA=G|||;VT=SNP
7	131724229	rs7384305	G	C	100	PASS	AC=3585;AF=0.715855;AN=5008;NS=2504;DP=16945;EAS_AF=0.7817;AMR_AF=0.6297;AFR_AF=0.8101;EUR_AF=0.6372;SAS_AF=0.6626;AA=C|||;VT=SNP
7	131724262	rs1996160	C	T	100	PASS	AC=591;AF=0.118011;AN=5008;NS=2504;DP=17022;EAS_AF=0.1538;AMR_AF=0.072;AFR_AF=0.2012;EUR_AF=0.0746;SAS_AF=0.046;AA=C|||;VT=SNP
7	131724279	rs62469670	T	G	100	PASS	AC=300;AF=0.0599042;AN=5008;NS=2504;DP=17297;EAS_AF=0.002;AMR_AF=0.0922;AFR_AF=0.0045;EUR_AF=0.1312;SAS_AF=0.0982;AA=T|||;VT=SNP
7	131725161	rs4731838	C	T	100	PASS	AC=1031;AF=0.205871;AN=5008;NS=2504;DP=15078;EAS_AF=0.1825;AMR_AF=0.0951;AFR_AF=0.2837;EUR_AF=0.1054;SAS_AF=0.3067;AA=C|||;VT=SNP
7	131725229	rs78082317	C	T	100	PASS	AC=46;AF=0.0091853;AN=5008;NS=2504;DP=15880;EAS_AF=0;AMR_AF=0.0086;AFR_AF=0;EUR_AF=0.0109;SAS_AF=0.0297;AA=C|||;VT=SNP
7	131725516	rs13310141	C	G	100	PASS	AC=1994;AF=0.398163;AN=5008;NS=2504;DP=16614;EAS_AF=0.3363;AMR_AF=0.1916;AFR_AF=0.7443;EUR_AF=0.1819;SAS_AF=0.363;AA=G|||;VT=SNP
7	131726132	rs4731839	T	C	100	PASS	AC=641;AF=0.127995;AN=5008;NS=2504;DP=19939;EAS_AF=0.1548;AMR_AF=0.0807;AFR_AF=0.2027;EUR_AF=0.0855;SAS_AF=0.0767;AA=T|||;VT=SNP
7	131726528	rs6467418	T	A	100	PASS	AC=4189;AF=0.836462;AN=5008;NS=2504;DP=17065;EAS_AF=0.8373;AMR_AF=0.7709;AFR_AF=0.9304;EUR_AF=0.8161;SAS_AF=0.7761;AA=A|||;VT=SNP
7	131726795	rs1156041	G	A	100	PASS	AC=1930;AF=0.385383;AN=5008;NS=2504;DP=12381;EAS_AF=0.3363;AMR_AF=0.1844;AFR_AF=0.6997;EUR_AF=0.1819;SAS_AF=0.363;AA=A|||;VT=SNP
7	131727515	rs1567857	A	G	100	PASS	AC=1043;AF=0.208267;AN=5008;NS=2504;DP=18381;EAS_AF=0.1825;AMR_AF=0.0965;AFR_AF=0.2912;EUR_AF=0.1064;SAS_AF=0.3067;AA=G|||;VT=SNP
7	131728026	rs4566977	G	A	100	PASS	AC=595;AF=0.11881;AN=5008;NS=2504;DP=17718;EAS_AF=0.1538;AMR_AF=0.072;AFR_AF=0.2042;EUR_AF=0.0746;SAS_AF=0.046;AA=G|||;VT=SNP
7	131728103	rs10954353	T	G	100	PASS	AC=1640;AF=0.327476;AN=5008;NS=2504;DP=17253;EAS_AF=0.4444;AMR_AF=0.4438;AFR_AF=0.1006;EUR_AF=0.4553;SAS_AF=0.2996;AA=T|||;VT=SNP
7	131728406	rs12536824	G	A	100	PASS	AC=389;AF=0.0776757;AN=5008;NS=2504;DP=18240;EAS_AF=0.0565;AMR_AF=0.098;AFR_AF=0.0045;EUR_AF=0.1491;SAS_AF=0.1104;AA=G|||;VT=SNP
7	131728586	rs1514067	G	A	100	PASS	AC=1639;AF=0.327276;AN=5008;NS=2504;DP=21207;EAS_AF=0.4444;AMR_AF=0.4438;AFR_AF=0.1006;EUR_AF=0.4543;SAS_AF=0.2996;AA=G|||;VT=SNP
7	131729166	rs1514066	A	C	100	PASS	AC=3573;AF=0.713458;AN=5008;NS=2504;DP=12490;EAS_AF=0.7758;AMR_AF=0.6282;AFR_AF=0.8056;EUR_AF=0.6372;SAS_AF=0.6636;AA=C|||;VT=SNP
7	131729411	rs1514065	T	A	100	PASS	AC=4720;AF=0.942492;AN=5008;NS=2504;DP=14486;EAS_AF=0.9831;AMR_AF=0.9337;AFR_AF=0.9781;EUR_AF=0.8857;SAS_AF=0.9172;AA=A|||;VT=SNP
7	131729552	rs907974	T	G	100	PASS	AC=1209;AF=0.241414;AN=5008;NS=2504;DP=16664;EAS_AF=0.1825;AMR_AF=0.1037;AFR_AF=0.4123;EUR_AF=0.1064;SAS_AF=0.3078;AA=G|||;VT=SNP
7	131729808	rs1567859	A	T	100	PASS	AC=473;AF=0.0944489;AN=5008;NS=2504;DP=20331;EAS_AF=0.1498;AMR_AF=0.1599;AFR_AF=0.003;EUR_AF=0.0696;SAS_AF=0.1401;AA=A|||;VT=SNP
7	131730131	rs12707022	T	C	100	PASS	AC=1044;AF=0.208466;AN=5008;NS=2504;DP=21171;EAS_AF=0.1825;AMR_AF=0.0951;AFR_AF=0.2927;EUR_AF=0.1054;SAS_AF=0.3078;AA=T|||;VT=SNP
7	131730348	rs77008163	C	T	100	PASS	AC=146;AF=0.0291534;AN=5008;NS=2504;DP=19422;EAS_AF=0;AMR_AF=0.0317;AFR_AF=0.0053;EUR_AF=0.0924;SAS_AF=0.0245;AA=C|||;VT=SNP
7	131730431	rs73151087	A	G	100	PASS	AC=61;AF=0.0121805;AN=5008;NS=2504;DP=18892;EAS_AF=0;AMR_AF=0.0144;AFR_AF=0.0008;EUR_AF=0.0368;SAS_AF=0.0133;AA=A|||;VT=SNP
7	131730526	rs879404	A	C	100	PASS	AC=2040;AF=0.407348;AN=5008;NS=2504;DP=20724;EAS_AF=0.3363;AMR_AF=0.196;AFR_AF=0.7443;EUR_AF=0.1948;SAS_AF=0.3937;AA=C|||;VT=SNP
7	131730844	rs6467419	G	A	100	PASS	AC=4247;AF=0.848043;AN=5008;NS=2504;DP=17693;EAS_AF=0.8333;AMR_AF=0.7738;AFR_AF=0.975;EUR_AF=0.8161;SAS_AF=0.7771;AA=A|||;VT=SNP
7	131731704	rs6964329	A	T	100	PASS	AC=642;AF=0.128195;AN=5008;NS=2504;DP=17787;EAS_AF=0.1538;AMR_AF=0.0807;AFR_AF=0.205;EUR_AF=0.0855;SAS_AF=0.0757;AA=A|||;VT=SNP
7	131732003	rs77220417	G	C	100	PASS	AC=700;AF=0.139776;AN=5008;NS=2504;DP=19689;EAS_AF=0.1548;AMR_AF=0.0821;AFR_AF=0.2474;EUR_AF=0.0855;SAS_AF=0.0757;AA=G|||;VT=SNP
7	131732404	rs7455676	T	A	100	PASS	AC=4253;AF=0.849241;AN=5008;NS=2504;DP=19399;EAS_AF=0.8383;AMR_AF=0.7738;AFR_AF=0.975;EUR_AF=0.8161;SAS_AF=0.7781;AA=A|||;VT=SNP
7	131732549	rs13221741	C	T	100	PASS	AC=1043;AF=0.208267;AN=5008;NS=2504;DP=16354;EAS_AF=0.1815;AMR_AF=0.0937;AFR_AF=0.2935;EUR_AF=0.1054;SAS_AF=0.3078;AA=C|||;VT=SNP
7	131733667	rs10261282	C	T	100	PASS	AC=3905;AF=0.779752;AN=5008;NS=2504;DP=14167;EAS_AF=0.8175;AMR_AF=0.902;AFR_AF=0.6649;EUR_AF=0.8936;SAS_AF=0.6922;AA=T|||;VT=SNP
7	131733782	rs12155053	C	A	100	PASS	AC=641;AF=0.127995;AN=5008;NS=2504;DP=14900;EAS_AF=0.1528;AMR_AF=0.0807;AFR_AF=0.205;EUR_AF=0.0855;SAS_AF=0.0757;AA=C|||;VT=SNP
7	131734723	rs10954354	A	G	100	PASS	AC=1047;AF=0.209065;AN=5008;NS=2504;DP=17969;EAS_AF=0.1835;AMR_AF=0.0922;AFR_AF=0.2935;EUR_AF=0.1054;SAS_AF=0.3108;AA=A|||;VT=SNP
7	131734883	rs60740892	G	T	100	PASS	AC=699;AF=0.139577;AN=5008;NS=2504;DP=17680;EAS_AF=0.1528;AMR_AF=0.0836;AFR_AF=0.2474;EUR_AF=0.0855;SAS_AF=0.0757;AA=G|||;VT=SNP
7	131735146	rs7777234	C	A	100	PASS	AC=2985;AF=0.596046;AN=5008;NS=2504;DP=19106;EAS_AF=0.6637;AMR_AF=0.804;AFR_AF=0.2663;EUR_AF=0.8082;SAS_AF=0.6063;AA=C|||;VT=SNP
7	131735166	rs34968684	G	A	100	PASS	AC=288;AF=0.057508;AN=5008;NS=2504;DP=18877;EAS_AF=0.0139;AMR_AF=0.0663;AFR_AF=0.0219;EUR_AF=0.1143;SAS_AF=0.0859;AA=G|||;VT=SNP
7	131736352	rs7349978	C	T	100	PASS	AC=1046;AF=0.208866;AN=5008;NS=2504;DP=19195;EAS_AF=0.1825;AMR_AF=0.0922;AFR_AF=0.2935;EUR_AF=0.1054;SAS_AF=0.3108;AA=C|||;VT=SNP
7	131736624	rs10274116	G	C	100	PASS	AC=148;AF=0.0295527;AN=5008;NS=2504;DP=19898;EAS_AF=0;AMR_AF=0.0375;AFR_AF=0.0666;EUR_AF=0.0298;SAS_AF=0.0041;AA=G|||;VT=SNP
7	131738873	rs1355884	T	C	100	PASS	AC=1371;AF=0.273762;AN=5008;NS=2504;DP=19638;EAS_AF=0.2252;AMR_AF=0.3674;AFR_AF=0.1437;EUR_AF=0.3628;SAS_AF=0.3415;AA=T|||;VT=SNP
7	131738924	rs1355885	G	C	100	PASS	AC=148;AF=0.0295527;AN=5008;NS=2504;DP=18782;EAS_AF=0;AMR_AF=0.0375;AFR_AF=0.0666;EUR_AF=0.0298;SAS_AF=0.0041;AA=G|||;VT=SNP
7	131739247	rs1355886	A	G	100	PASS	AC=1372;AF=0.273962;AN=5008;NS=2504;DP=22933;EAS_AF=0.2252;AMR_AF=0.3674;AFR_AF=0.1437;EUR_AF=0.3628;SAS_AF=0.3425;AA=A|||;VT=SNP
7	131739665	rs12381363	A	G	100	PASS	AC=700;AF=0.139776;AN=5008;NS=2504;DP=23142;EAS_AF=0.1538;AMR_AF=0.0836;AFR_AF=0.2466;EUR_AF=0.0855;SAS_AF=0.0767;AA=A|||;VT=SNP
7	131739847	rs9801310	A	G	100	PASS	AC=702;AF=0.140176;AN=5008;NS=2504;DP=21007;EAS_AF=0.1538;AMR_AF=0.085;AFR_AF=0.2466;EUR_AF=0.0865;SAS_AF=0.0767;AA=A|||;VT=SNP
7	131740569	rs2175857	C	T	100	PASS	AC=2904;AF=0.579872;AN=5008;NS=2504;DP=19414;EAS_AF=0.6657;AMR_AF=0.7968;AFR_AF=0.208;EUR_AF=0.8072;SAS_AF=0.6063;AA=C|||;VT=SNP
7	131740832	rs78879551	A	G	100	PASS	AC=697;AF=0.139177;AN=5008;NS=2504;DP=17972;EAS_AF=0.1538;AMR_AF=0.0836;AFR_AF=0.2443;EUR_AF=0.0855;SAS_AF=0.0767;AA=A|||;VT=SNP
7	131740935	rs2137819	G	T	100	PASS	AC=4254;AF=0.849441;AN=5008;NS=2504;DP=21079;EAS_AF=0.8462;AMR_AF=0.9121;AFR_AF=0.7156;EUR_AF=0.9135;SAS_AF=0.9233;AA=G|||;VT=SNP
7	131741611	rs62469672	C	T	100	PASS	AC=467;AF=0.0932508;AN=5008;NS=2504;DP=19558;EAS_AF=0.1508;AMR_AF=0.1599;AFR_AF=0.003;EUR_AF=0.0696;SAS_AF=0.1329;AA=C|||;VT=SNP
7	131741785	rs76444313	C	T	100	PASS	AC=367;AF=0.0732827;AN=5008;NS=2504;DP=19336;EAS_AF=0.1538;AMR_AF=0.0706;AFR_AF=0.0038;EUR_AF=0.0805;SAS_AF=0.0787;AA=C|||;VT=SNP
7	131742084	rs6467420	T	A	100	PASS	AC=2937;AF=0.586462;AN=5008;NS=2504;DP=19442;EAS_AF=0.6647;AMR_AF=0.804;AFR_AF=0.2292;EUR_AF=0.8121;SAS_AF=0.6022;AA=T|||;VT=SNP
7	131742143	rs10273512	G	A	100	PASS	AC=625;AF=0.1248;AN=5008;NS=2504;DP=19295;EAS_AF=0.0556;AMR_AF=0.1441;AFR_AF=0.1271;EUR_AF=0.1839;SAS_AF=0.1186;AA=G|||;VT=SNP
7	131742555	rs118086744	G	A	100	PASS	AC=38;AF=0.00758786;AN=5008;NS=2504;DP=18612;EAS_AF=0;AMR_AF=0.0043;AFR_AF=0;EUR_AF=0.0328;SAS_AF=0.002;AA=G|||;VT=SNP
7	131742570	rs11771897	G	T	100	PASS	AC=2939;AF=0.586861;AN=5008;NS=2504;DP=18084;EAS_AF=0.6657;AMR_AF=0.804;AFR_AF=0.23;EUR_AF=0.8121;SAS_AF=0.6022;AA=G|||;VT=SNP
7	131743280	rs11762599	T	C	100	PASS	AC=2940;AF=0.587061;AN=5008;NS=2504;DP=20803;EAS_AF=0.6657;AMR_AF=0.804;AFR_AF=0.23;EUR_AF=0.8121;SAS_AF=0.6033;AA=T|||;VT=SNP
7	131743356	rs6958459	G	A	100	PASS	AC=2941;AF=0.58726;AN=5008;NS=2504;DP=19535;EAS_AF=0.6657;AMR_AF=0.804;AFR_AF=0.23;EUR_AF=0.8121;SAS_AF=0.6043;AA=g|||;VT=SNP
7	131744569	rs34357278	A	C	100	PASS	AC=765;AF=0.152756;AN=5008;NS=2504;DP=18671;EAS_AF=0.1696;AMR_AF=0.2277;AFR_AF=0.028;EUR_AF=0.1829;SAS_AF=0.2198;AA=A|||;VT=SNP
7	131744656	rs9791411	C	A	100	PASS	AC=2939;AF=0.586861;AN=5008;NS=2504;DP=17889;EAS_AF=0.6657;AMR_AF=0.804;AFR_AF=0.23;EUR_AF=0.8121;SAS_AF=0.6022;AA=T|||;VT=SNP
7	131745298	rs1514056	G	C	100	PASS	AC=2940;AF=0.587061;AN=5008;NS=2504;DP=17832;EAS_AF=0.6647;AMR_AF=0.804;AFR_AF=0.2322;EUR_AF=0.8111;SAS_AF=0.6022;AA=G|||;VT=SNP
7	131745330	rs75502584	C	T	100	PASS	AC=170;AF=0.0339457;AN=5008;NS=2504;DP=16915;EAS_AF=0;AMR_AF=0.0533;AFR_AF=0.0182;EUR_AF=0.0905;SAS_AF=0.0184;AA=C|||;VT=SNP
7	131745973	rs13241685	T	G	100	PASS	AC=766;AF=0.152955;AN=5008;NS=2504;DP=17195;EAS_AF=0.1687;AMR_AF=0.2262;AFR_AF=0.028;EUR_AF=0.1829;SAS_AF=0.2229;AA=T|||;VT=SNP
7	131746050	rs62469673	A	G	100	PASS	AC=61;AF=0.0121805;AN=5008;NS=2504;DP=16942;EAS_AF=0;AMR_AF=0.0144;AFR_AF=0.0008;EUR_AF=0.0368;SAS_AF=0.0133;AA=A|||;VT=SNP
7	131747571	rs147245262	T	C	100	PASS	AC=36;AF=0.0071885;AN=5008;NS=2504;DP=18721;EAS_AF=0;AMR_AF=0.0144;AFR_AF=0.0008;EUR_AF=0.0199;SAS_AF=0.0051;AA=T|||;VT=SNP
7	131747642	rs1028065	C	T	100	PASS	AC=1749;AF=0.349241;AN=5008;NS=2504;DP=18692;EAS_AF=0.3343;AMR_AF=0.1758;AFR_AF=0.5461;EUR_AF=0.1849;SAS_AF=0.3906;AA=C|||;VT=SNP
7	131747893	rs1028066	A	G	100	PASS	AC=2938;AF=0.586661;AN=5008;NS=2504;DP=16224;EAS_AF=0.6657;AMR_AF=0.804;AFR_AF=0.2307;EUR_AF=0.8121;SAS_AF=0.6002;AA=A|||;VT=SNP
7	131748240	rs1514057	G	A	100	PASS	AC=2937;AF=0.586462;AN=5008;NS=2504;DP=16950;EAS_AF=0.6657;AMR_AF=0.8055;AFR_AF=0.2284;EUR_AF=0.8141;SAS_AF=0.5992;AA=G|||;VT=SNP
7	131748583	rs74332178	T	C	100	PASS	AC=68;AF=0.0135783;AN=5008;NS=2504;DP=16264;EAS_AF=0;AMR_AF=0.0202;AFR_AF=0.0008;EUR_AF=0.0487;SAS_AF=0.0041;AA=T|||;VT=SNP
7	131749596	rs11772439	A	G	100	PASS	AC=1533;AF=0.30611;AN=5008;NS=2504;DP=21044;EAS_AF=0.4425;AMR_AF=0.4323;AFR_AF=0.059;EUR_AF=0.4463;SAS_AF=0.2658;AA=A|||;VT=SNP
7	131749933	rs6977162	T	C	100	PASS	AC=792;AF=0.158147;AN=5008;NS=2504;DP=23155;EAS_AF=0.1806;AMR_AF=0.049;AFR_AF=0.2163;EUR_AF=0.0278;SAS_AF=0.2679;AA=T|||;VT=SNP
7	131750195	rs10954355	C	T	100	PASS	AC=2475;AF=0.494209;AN=5008;NS=2504;DP=20614;EAS_AF=0.5159;AMR_AF=0.6455;AFR_AF=0.2277;EUR_AF=0.7416;SAS_AF=0.4703;AA=c|||;VT=SNP
7	131750309	rs10277310	A	C	100	PASS	AC=1531;AF=0.305711;AN=5008;NS=2504;DP=22782;EAS_AF=0.3343;AMR_AF=0.2536;AFR_AF=0.3101;EUR_AF=0.175;SAS_AF=0.4417;AA=A|||;VT=SNP
7	131750471	rs10248132	C	T	100	PASS	AC=2212;AF=0.441693;AN=5008;NS=2504;DP=16690;EAS_AF=0.4861;AMR_AF=0.3343;AFR_AF=0.5477;EUR_AF=0.2565;SAS_AF=0.5194;AA=C|||;VT=SNP
7	131752309	rs1986919	G	T	100	PASS	AC=618;AF=0.123403;AN=5008;NS=2504;DP=22117;EAS_AF=0.1468;AMR_AF=0.0749;AFR_AF=0.202;EUR_AF=0.0765;SAS_AF=0.0757;AA=G|||;VT=SNP
7	131752618	rs10237663	G	C	100	PASS	AC=684;AF=0.136581;AN=5008;NS=2504;DP=20616;EAS_AF=0.0615;AMR_AF=0.1556;AFR_AF=0.146;EUR_AF=0.1918;SAS_AF=0.1309;AA=G|||;VT=SNP
7	131753164	rs6945284	G	T	100	PASS	AC=2187;AF=0.436701;AN=5008;NS=2504;DP=19850;EAS_AF=0.4692;AMR_AF=0.3285;AFR_AF=0.531;EUR_AF=0.2575;SAS_AF=0.5368;AA=G|||;VT=SNP
7	131753415	rs73151093	G	C	100	PASS	AC=73;AF=0.0145767;AN=5008;NS=2504;DP=18395;EAS_AF=0;AMR_AF=0.0173;AFR_AF=0.0008;EUR_AF=0.0557;SAS_AF=0.0041;AA=G|||;VT=SNP
7	131754022	rs71528510	C	A	100	PASS	AC=286;AF=0.0571086;AN=5008;NS=2504;DP=18644;EAS_AF=0.0129;AMR_AF=0.0648;AFR_AF=0.025;EUR_AF=0.1123;SAS_AF=0.0838;AA=C|||;VT=SNP
7	131754302	rs17649990	C	T	100	PASS	AC=1502;AF=0.29992;AN=5008;NS=2504;DP=19768;EAS_AF=0.4534;AMR_AF=0.4308;AFR_AF=0.059;EUR_AF=0.4334;SAS_AF=0.2372;AA=C|||;VT=SNP
7	131754820	rs10246281	G	A	100	PASS	AC=686;AF=0.136981;AN=5008;NS=2504;DP=20818;EAS_AF=0.0625;AMR_AF=0.1556;AFR_AF=0.143;EUR_AF=0.1948;SAS_AF=0.1329;AA=G|||;VT=SNP
7	131754896	rs10275602	A	T	100	PASS	AC=685;AF=0.136781;AN=5008;NS=2504;DP=20754;EAS_AF=0.0625;AMR_AF=0.1556;AFR_AF=0.143;EUR_AF=0.1948;SAS_AF=0.1319;AA=A|||;VT=SNP
7	131754970	rs34031376	C	T	100	PASS	AC=41;AF=0.0081869;AN=5008;NS=2504;DP=18505;EAS_AF=0.001;AMR_AF=0.0072;AFR_AF=0.0015;EUR_AF=0.0179;SAS_AF=0.0153;AA=C|||;VT=SNP
7	131755089	rs117154549	G	T	100	PASS	AC=63;AF=0.0125799;AN=5008;NS=2504;DP=15519;EAS_AF=0.001;AMR_AF=0.0072;AFR_AF=0;EUR_AF=0.0348;SAS_AF=0.0225;AA=G|||;VT=SNP
7	131756483	rs112967874	C	T	100	PASS	AC=77;AF=0.0153754;AN=5008;NS=2504;DP=19480;EAS_AF=0;AMR_AF=0.049;AFR_AF=0.003;EUR_AF=0.0358;SAS_AF=0.0031;AA=C|||;VT=SNP
7	131757027	rs34036124	A	G	100	PASS	AC=1531;AF=0.305711;AN=5008;NS=2504;DP=19407;EAS_AF=0.3294;AMR_AF=0.2507;AFR_AF=0.2958;EUR_AF=0.1809;SAS_AF=0.4622;AA=A|||;VT=SNP
7	131757110	rs71528511	C	T	100	PASS	AC=286;AF=0.0571086;AN=5008;NS=2504;DP=18736;EAS_AF=0.0129;AMR_AF=0.0648;AFR_AF=0.025;EUR_AF=0.1123;SAS_AF=0.0838;AA=C|||;VT=SNP
7	131758262	rs13438632	T	C	100	PASS	AC=676;AF=0.134984;AN=5008;NS=2504;DP=11180;EAS_AF=0.0565;AMR_AF=0.1527;AFR_AF=0.146;EUR_AF=0.1899;SAS_AF=0.1319;AA=T|||;VT=SNP
7	131758264	rs80264775	A	G	100	PASS	AC=617;AF=0.123203;AN=5008;NS=2504;DP=11209;EAS_AF=0.1409;AMR_AF=0.0778;AFR_AF=0.2012;EUR_AF=0.0785;SAS_AF=0.0777;AA=a|||;VT=SNP
7	131758273	rs13226399	G	A	100	PASS	AC=1797;AF=0.358826;AN=5008;NS=2504;DP=10855;EAS_AF=0.4683;AMR_AF=0.4957;AFR_AF=0.0877;EUR_AF=0.5487;SAS_AF=0.32;AA=G|||;VT=SNP
7	131758496	rs77590866	G	A	100	PASS	AC=30;AF=0.00599042;AN=5008;NS=2504;DP=21737;EAS_AF=0.001;AMR_AF=0.0159;AFR_AF=0.0008;EUR_AF=0.0099;SAS_AF=0.0072;AA=G|||;VT=SNP
7	131758736	rs11769179	C	A	100	PASS	AC=1508;AF=0.301118;AN=5008;NS=2504;DP=22654;EAS_AF=0.4544;AMR_AF=0.4308;AFR_AF=0.059;EUR_AF=0.4374;SAS_AF=0.2382;AA=C|||;VT=SNP
7	131760203	rs17571340	C	G	100	PASS	AC=706;AF=0.140974;AN=5008;NS=2504;DP=14908;EAS_AF=0.1419;AMR_AF=0.0865;AFR_AF=0.2693;EUR_AF=0.0815;SAS_AF=0.0665;AA=C|||;VT=SNP
7	131760389	rs13234107	C	T	100	PASS	AC=1512;AF=0.301917;AN=5008;NS=2504;DP=15274;EAS_AF=0.3115;AMR_AF=0.2478;AFR_AF=0.295;EUR_AF=0.1759;SAS_AF=0.4693;AA=C|||;VT=SNP
7	131760946	rs10216052	C	A	100	PASS	AC=680;AF=0.135783;AN=5008;NS=2504;DP=19910;EAS_AF=0.0615;AMR_AF=0.1527;AFR_AF=0.1452;EUR_AF=0.1899;SAS_AF=0.1319;AA=C|||;VT=SNP
7	131761018	rs4731841	G	T	100	PASS	AC=2221;AF=0.44349;AN=5008;NS=2504;DP=19695;EAS_AF=0.4534;AMR_AF=0.3343;AFR_AF=0.5666;EUR_AF=0.2575;SAS_AF=0.5358;AA=G|||;VT=SNP
7	131761074	rs9641922	A	G	100	PASS	AC=4053;AF=0.809305;AN=5008;NS=2504;DP=22155;EAS_AF=0.9385;AMR_AF=0.8314;AFR_AF=0.6634;EUR_AF=0.8082;SAS_AF=0.8589;AA=G|||;VT=SNP
7	131761260	rs10954356	C	A	100	PASS	AC=1830;AF=0.365415;AN=5008;NS=2504;DP=21061;EAS_AF=0.4851;AMR_AF=0.4971;AFR_AF=0.0968;EUR_AF=0.5497;SAS_AF=0.3221;AA=C|||;VT=SNP
7	131761539	rs2048667	T	A	100	PASS	AC=706;AF=0.140974;AN=5008;NS=2504;DP=24482;EAS_AF=0.1419;AMR_AF=0.0865;AFR_AF=0.2693;EUR_AF=0.0815;SAS_AF=0.0665;AA=T|||;VT=SNP
7	131761825	rs10232734	G	A	100	PASS	AC=681;AF=0.135982;AN=5008;NS=2504;DP=20264;EAS_AF=0.0615;AMR_AF=0.1542;AFR_AF=0.1452;EUR_AF=0.1899;SAS_AF=0.1319;AA=G|||;VT=SNP
7	131761898	rs10232652	C	T	100	PASS	AC=681;AF=0.135982;AN=5008;NS=2504;DP=19868;EAS_AF=0.0615;AMR_AF=0.1527;AFR_AF=0.1452;EUR_AF=0.1909;SAS_AF=0.1319;AA=C|||;VT=SNP
7	131761900	rs4731842	T	C	100	PASS	AC=4239;AF=0.846446;AN=5008;NS=2504;DP=20110;EAS_AF=0.9385;AMR_AF=0.8415;AFR_AF=0.792;EUR_AF=0.8082;SAS_AF=0.8681;AA=C|||;VT=SNP
7	131762179	rs4731843	A	G	100	PASS	AC=2225;AF=0.444289;AN=5008;NS=2504;DP=20266;EAS_AF=0.4544;AMR_AF=0.3372;AFR_AF=0.5673;EUR_AF=0.2575;SAS_AF=0.5358;AA=A|||;VT=SNP
7	131762579	rs4728250	G	C	100	PASS	AC=2231;AF=0.445487;AN=5008;NS=2504;DP=18470;EAS_AF=0.4544;AMR_AF=0.3401;AFR_AF=0.5643;EUR_AF=0.2614;SAS_AF=0.5399;AA=G|||;VT=SNP
7	131762995	rs59743185	C	A	100	PASS	AC=706;AF=0.140974;AN=5008;NS=2504;DP=17941;EAS_AF=0.1419;AMR_AF=0.0865;AFR_AF=0.2693;EUR_AF=0.0815;SAS_AF=0.0665;AA=C|||;VT=SNP
7	131763179	rs2880092	A	G	100	PASS	AC=2218;AF=0.442891;AN=5008;NS=2504;DP=20376;EAS_AF=0.4534;AMR_AF=0.3343;AFR_AF=0.5651;EUR_AF=0.2575;SAS_AF=0.5348;AA=G|||;VT=SNP
7	131763550	rs6944280	A	G	100	PASS	AC=4098;AF=0.818291;AN=5008;NS=2504;DP=13382;EAS_AF=0.9385;AMR_AF=0.8329;AFR_AF=0.6974;EUR_AF=0.8072;SAS_AF=0.8589;AA=a|||;VT=SNP
7	131763838	rs13236905	G	A	100	PASS	AC=1829;AF=0.365216;AN=5008;NS=2504;DP=18522;EAS_AF=0.4851;AMR_AF=0.4971;AFR_AF=0.0961;EUR_AF=0.5497;SAS_AF=0.3221;AA=G|||;VT=SNP
7	131763874	rs80104010	C	A	100	PASS	AC=141;AF=0.028155;AN=5008;NS=2504;DP=19386;EAS_AF=0;AMR_AF=0.0461;AFR_AF=0.0038;EUR_AF=0.0855;SAS_AF=0.0184;AA=C|||;VT=SNP
7	131763875	rs62469676	T	C	100	PASS	AC=423;AF=0.0844649;AN=5008;NS=2504;DP=19393;EAS_AF=0.124;AMR_AF=0.1455;AFR_AF=0.0136;EUR_AF=0.0596;SAS_AF=0.1217;AA=T|||;VT=SNP
7	131763974	rs4731844	C	T	100	PASS	AC=2221;AF=0.44349;AN=5008;NS=2504;DP=18953;EAS_AF=0.4534;AMR_AF=0.3343;AFR_AF=0.5658;EUR_AF=0.2575;SAS_AF=0.5368;AA=T|||;VT=SNP
7	131764338	rs34408166	C	T	100	PASS	AC=2221;AF=0.44349;AN=5008;NS=2504;DP=18163;EAS_AF=0.4534;AMR_AF=0.3343;AFR_AF=0.5658;EUR_AF=0.2575;SAS_AF=0.5368;AA=C|||;VT=SNP
7	131764707	rs76407699	G	A	100	PASS	AC=353;AF=0.0704872;AN=5008;NS=2504;DP=19275;EAS_AF=0.1419;AMR_AF=0.072;AFR_AF=0.0121;EUR_AF=0.0785;SAS_AF=0.0665;AA=G|||;VT=SNP
7	131764814	rs34161036	T	C	100	PASS	AC=1517;AF=0.302915;AN=5008;NS=2504;DP=20486;EAS_AF=0.3125;AMR_AF=0.2478;AFR_AF=0.2965;EUR_AF=0.1759;SAS_AF=0.4714;AA=T|||;VT=SNP
7	131765318	rs2090077	C	T	100	PASS	AC=1830;AF=0.365415;AN=5008;NS=2504;DP=19920;EAS_AF=0.4851;AMR_AF=0.4971;AFR_AF=0.0968;EUR_AF=0.5497;SAS_AF=0.3221;AA=C|||;VT=SNP
7	131765611	rs34469079	C	T	100	PASS	AC=287;AF=0.0573083;AN=5008;NS=2504;DP=21033;EAS_AF=0.0129;AMR_AF=0.0648;AFR_AF=0.0257;EUR_AF=0.1123;SAS_AF=0.0838;AA=C|||;VT=SNP
7	131765735	rs146646766	A	G	100	PASS	AC=21;AF=0.00419329;AN=5008;NS=2504;DP=20417;EAS_AF=0;AMR_AF=0.0043;AFR_AF=0.0008;EUR_AF=0.0129;SAS_AF=0.0041;AA=A|||;VT=SNP
7	131765784	rs79684840	C	A	100	PASS	AC=83;AF=0.0165735;AN=5008;NS=2504;DP=20618;EAS_AF=0;AMR_AF=0.0389;AFR_AF=0.0068;EUR_AF=0.0427;SAS_AF=0.0041;AA=C|||;VT=SNP
7	131765883	rs10249435	C	T	100	PASS	AC=683;AF=0.136382;AN=5008;NS=2504;DP=19802;EAS_AF=0.0615;AMR_AF=0.1527;AFR_AF=0.1467;EUR_AF=0.1909;SAS_AF=0.1319;AA=c|||;VT=SNP
7	131766091	rs11769790	T	C	100	PASS	AC=1472;AF=0.29393;AN=5008;NS=2504;DP=21138;EAS_AF=0.4722;AMR_AF=0.4222;AFR_AF=0.0227;EUR_AF=0.4374;SAS_AF=0.2382;AA=T|||;VT=SNP
7	131766198	rs4731845	C	T	100	PASS	AC=2219;AF=0.443091;AN=5008;NS=2504;DP=19710;EAS_AF=0.4534;AMR_AF=0.3343;AFR_AF=0.5643;EUR_AF=0.2575;SAS_AF=0.5368;AA=C|||;VT=SNP
7	131767043	rs9649571	T	C	100	PASS	AC=2222;AF=0.44369;AN=5008;NS=2504;DP=21535;EAS_AF=0.4534;AMR_AF=0.3343;AFR_AF=0.5658;EUR_AF=0.2575;SAS_AF=0.5378;AA=G|||;VT=SNP
7	131767501	rs12530655	A	T	100	PASS	AC=2222;AF=0.44369;AN=5008;NS=2504;DP=19934;EAS_AF=0.4534;AMR_AF=0.3343;AFR_AF=0.5666;EUR_AF=0.2575;SAS_AF=0.5368;AA=T|||;VT=SNP
7	131767507	rs12535836	C	G	100	PASS	AC=706;AF=0.140974;AN=5008;NS=2504;DP=19857;EAS_AF=0.1419;AMR_AF=0.0865;AFR_AF=0.2693;EUR_AF=0.0815;SAS_AF=0.0665;AA=C|||;VT=SNP
7	131767616	rs11767980	G	A	100	PASS	AC=1530;AF=0.305511;AN=5008;NS=2504;DP=18608;EAS_AF=0.4722;AMR_AF=0.4308;AFR_AF=0.062;EUR_AF=0.4374;SAS_AF=0.2382;AA=G|||;VT=SNP
7	131767929	rs73153004	A	G	100	PASS	AC=23;AF=0.00459265;AN=5008;NS=2504;DP=20803;EAS_AF=0;AMR_AF=0;AFR_AF=0;EUR_AF=0.0199;SAS_AF=0.0031;AA=A|||;VT=SNP
7	131768074	rs12707024	G	A	100	PASS	AC=2222;AF=0.44369;AN=5008;NS=2504;DP=17321;EAS_AF=0.4534;AMR_AF=0.3343;AFR_AF=0.5658;EUR_AF=0.2575;SAS_AF=0.5378;AA=G|||;VT=SNP
7	131768076	rs140187517	T	G	100	PASS	AC=30;AF=0.00599042;AN=5008;NS=2504;DP=17368;EAS_AF=0;AMR_AF=0.0058;AFR_AF=0;EUR_AF=0.0109;SAS_AF=0.0153;AA=T|||;VT=SNP
7	131768282	rs1514051	C	T	100	PASS	AC=2220;AF=0.443291;AN=5008;NS=2504;DP=19856;EAS_AF=0.4534;AMR_AF=0.3343;AFR_AF=0.5651;EUR_AF=0.2575;SAS_AF=0.5368;AA=T|||;VT=SNP
7	131769118	rs6976275	G	A	100	PASS	AC=694;AF=0.138578;AN=5008;NS=2504;DP=19565;EAS_AF=0.0615;AMR_AF=0.1527;AFR_AF=0.1475;EUR_AF=0.1909;SAS_AF=0.1421;AA=G|||;VT=SNP
7	131769440	rs7808874	G	A	100	PASS	AC=1568;AF=0.313099;AN=5008;NS=2504;DP=19343;EAS_AF=0.3115;AMR_AF=0.2522;AFR_AF=0.3343;EUR_AF=0.1759;SAS_AF=0.4703;AA=A|||;VT=SNP
7	131769759	rs6962927	T	C	100	PASS	AC=1523;AF=0.304113;AN=5008;NS=2504;DP=17375;EAS_AF=0.3115;AMR_AF=0.2493;AFR_AF=0.3018;EUR_AF=0.1759;SAS_AF=0.4703;AA=T|||;VT=SNP
7	131769864	rs6942905	C	T	100	PASS	AC=1568;AF=0.313099;AN=5008;NS=2504;DP=18419;EAS_AF=0.3115;AMR_AF=0.2536;AFR_AF=0.3336;EUR_AF=0.1759;SAS_AF=0.4703;AA=c|||;VT=SNP
7	131770085	rs12537969	C	T	100	PASS	AC=673;AF=0.134385;AN=5008;NS=2504;DP=15828;EAS_AF=0.0615;AMR_AF=0.1513;AFR_AF=0.1399;EUR_AF=0.1909;SAS_AF=0.1319;AA=C|||;VT=SNP
7	131770169	rs6943394	C	T	100	PASS	AC=2253;AF=0.44988;AN=5008;NS=2504;DP=14900;EAS_AF=0.373;AMR_AF=0.4035;AFR_AF=0.4766;EUR_AF=0.3668;SAS_AF=0.6115;AA=T|||;VT=SNP
7	131770198	rs4039585	C	T	100	PASS	AC=2495;AF=0.498203;AN=5008;NS=2504;DP=13490;EAS_AF=0.627;AMR_AF=0.5807;AFR_AF=0.3359;EUR_AF=0.6312;SAS_AF=0.3896;AA=C|||;VT=SNP
7	131770215	rs6963716	T	C	100	PASS	AC=1565;AF=0.3125;AN=5008;NS=2504;DP=12937;EAS_AF=0.3115;AMR_AF=0.2522;AFR_AF=0.3336;EUR_AF=0.175;SAS_AF=0.4693;AA=C|||;VT=SNP
7	131770229	rs6943812	G	A	100	PASS	AC=1567;AF=0.312899;AN=5008;NS=2504;DP=11885;EAS_AF=0.3115;AMR_AF=0.2522;AFR_AF=0.3336;EUR_AF=0.1759;SAS_AF=0.4703;AA=G|||;VT=SNP
7	131770522	rs4731846	C	T	100	PASS	AC=1565;AF=0.3125;AN=5008;NS=2504;DP=14538;EAS_AF=0.3115;AMR_AF=0.2522;AFR_AF=0.3321;EUR_AF=0.1759;SAS_AF=0.4703;AA=C|||;VT=SNP
7	131770592	rs4731847	A	G	100	PASS	AC=1566;AF=0.3127;AN=5008;NS=2504;DP=14005;EAS_AF=0.3115;AMR_AF=0.2536;AFR_AF=0.3321;EUR_AF=0.1759;SAS_AF=0.4703;AA=G|||;VT=SNP
7	131770910	rs35771503	G	A	100	PASS	AC=1567;AF=0.312899;AN=5008;NS=2504;DP=20654;EAS_AF=0.3125;AMR_AF=0.2522;AFR_AF=0.3321;EUR_AF=0.1769;SAS_AF=0.4703;AA=G|||;VT=SNP
7	131770925	rs35144986	T	C	100	PASS	AC=1567;AF=0.312899;AN=5008;NS=2504;DP=20722;EAS_AF=0.3125;AMR_AF=0.2522;AFR_AF=0.3321;EUR_AF=0.1769;SAS_AF=0.4703;AA=T|||;VT=SNP
7	131770948	rs34936702	C	T	100	PASS	AC=1567;AF=0.312899;AN=5008;NS=2504;DP=20157;EAS_AF=0.3125;AMR_AF=0.2522;AFR_AF=0.3321;EUR_AF=0.1769;SAS_AF=0.4703;AA=C|||;VT=SNP
7	131771132	rs76060746	C	T	100	PASS	AC=662;AF=0.132188;AN=5008;NS=2504;DP=18851;EAS_AF=0.1419;AMR_AF=0.0836;AFR_AF=0.2375;EUR_AF=0.0815;SAS_AF=0.0665;AA=C|||;VT=SNP
7	131771336	rs2175859	A	G	100	PASS	AC=687;AF=0.137181;AN=5008;NS=2504;DP=20417;EAS_AF=0.0615;AMR_AF=0.1513;AFR_AF=0.1422;EUR_AF=0.1918;SAS_AF=0.1421;AA=.|||;VT=SNP
7	131771608	rs1033171	C	A	100	PASS	AC=674;AF=0.134585;AN=5008;NS=2504;DP=17145;EAS_AF=0.0615;AMR_AF=0.1513;AFR_AF=0.1399;EUR_AF=0.1918;SAS_AF=0.1319;AA=.|||;VT=SNP
7	131771630	rs35778930	A	G	100	PASS	AC=1523;AF=0.304113;AN=5008;NS=2504;DP=18578;EAS_AF=0.3105;AMR_AF=0.2493;AFR_AF=0.3011;EUR_AF=0.1759;SAS_AF=0.4724;AA=.|||;VT=SNP
7	131771650	rs35924127	G	A	100	PASS	AC=1523;AF=0.304113;AN=5008;NS=2504;DP=18832;EAS_AF=0.3105;AMR_AF=0.2493;AFR_AF=0.3011;EUR_AF=0.1759;SAS_AF=0.4724;AA=.|||;VT=SNP
7	131771680	rs35006955	C	T	100	PASS	AC=1522;AF=0.303914;AN=5008;NS=2504;DP=19115;EAS_AF=0.3105;AMR_AF=0.2493;AFR_AF=0.3003;EUR_AF=0.1759;SAS_AF=0.4724;AA=.|||;VT=SNP
7	131771776	rs2175858	G	A	100	PASS	AC=676;AF=0.134984;AN=5008;NS=2504;DP=18859;EAS_AF=0.0615;AMR_AF=0.1513;AFR_AF=0.1415;EUR_AF=0.1918;SAS_AF=0.1319;AA=.|||;VT=SNP
7	131772615	rs35417231	C	T	100	PASS	AC=282;AF=0.0563099;AN=5008;NS=2504;DP=21447;EAS_AF=0.0139;AMR_AF=0.0648;AFR_AF=0.0242;EUR_AF=0.1083;SAS_AF=0.0838;AA=.|||;VT=SNP
7	131773006	rs192335593	C	A	100	PASS	AC=16;AF=0.00319489;AN=5008;NS=2504;DP=19505;EAS_AF=0;AMR_AF=0.0115;AFR_AF=0;EUR_AF=0.007;SAS_AF=0.001;AA=.|||;VT=SNP
7	131773217	rs35008059	G	A	100	PASS	AC=291;AF=0.058107;AN=5008;NS=2504;DP=17840;EAS_AF=0.0129;AMR_AF=0.0677;AFR_AF=0.0318;EUR_AF=0.1133;SAS_AF=0.0767;AA=.|||;VT=SNP
7	131773294	rs10156022	C	G	100	PASS	AC=725;AF=0.144768;AN=5008;NS=2504;DP=16876;EAS_AF=0.0595;AMR_AF=0.1542;AFR_AF=0.1831;EUR_AF=0.1829;SAS_AF=0.135;AA=.|||;VT=SNP
7	131773557	rs73495570	A	G	100	PASS	AC=509;AF=0.101637;AN=5008;NS=2504;DP=15758;EAS_AF=0.2361;AMR_AF=0.0144;AFR_AF=0.1437;EUR_AF=0.0099;SAS_AF=0.0624;AA=.|||;VT=SNP
7	131773607	rs10275934	T	A	100	PASS	AC=543;AF=0.108427;AN=5008;NS=2504;DP=15661;EAS_AF=0.0565;AMR_AF=0.1095;AFR_AF=0.1725;EUR_AF=0.1074;SAS_AF=0.0757;AA=.|||;VT=SNP
7	131773613	rs71528518	T	C	100	PASS	AC=278;AF=0.0555112;AN=5008;NS=2504;DP=15759;EAS_AF=0.0188;AMR_AF=0.0692;AFR_AF=0.0454;EUR_AF=0.0994;SAS_AF=0.0521;AA=.|||;VT=SNP
7	131774101	rs35272761	T	A	100	PASS	AC=503;AF=0.100439;AN=5008;NS=2504;DP=17242;EAS_AF=0.0843;AMR_AF=0.0994;AFR_AF=0.0333;EUR_AF=0.0984;SAS_AF=0.2106;AA=.|||;VT=SNP
7	131774338	rs62469685	G	A	100	PASS	AC=979;AF=0.195487;AN=5008;NS=2504;DP=17197;EAS_AF=0.2302;AMR_AF=0.183;AFR_AF=0.1006;EUR_AF=0.1759;SAS_AF=0.317;AA=.|||;VT=SNP
7	131774642	rs73153008	G	A	100	PASS	AC=395;AF=0.0788738;AN=5008;NS=2504;DP=16485;EAS_AF=0.1438;AMR_AF=0.0749;AFR_AF=0.0113;EUR_AF=0.0775;SAS_AF=0.1074;AA=.|||;VT=SNP
7	131774657	rs4731848	A	G	100	PASS	AC=3045;AF=0.608027;AN=5008;NS=2504;DP=15940;EAS_AF=0.7093;AMR_AF=0.7003;AFR_AF=0.4418;EUR_AF=0.664;SAS_AF=0.6053;AA=.|||;VT=SNP
7	131774786	rs141978213	A	G	100	PASS	AC=57;AF=0.0113818;AN=5008;NS=2504;DP=11231;EAS_AF=0;AMR_AF=0.0144;AFR_AF=0.0008;EUR_AF=0.0318;SAS_AF=0.0143;AA=.|||;VT=SNP
7	131775055	rs7811569	C	T	100	PASS	AC=555;AF=0.110823;AN=5008;NS=2504;DP=17765;EAS_AF=0;AMR_AF=0.0533;AFR_AF=0.3109;EUR_AF=0.0497;SAS_AF=0.0583;AA=.|||;VT=SNP
7	131775159	rs10156077	G	A	100	PASS	AC=541;AF=0.108027;AN=5008;NS=2504;DP=21270;EAS_AF=0.0605;AMR_AF=0.0591;AFR_AF=0.2171;EUR_AF=0.1123;SAS_AF=0.0399;AA=.|||;VT=SNP
7	131775747	rs1355883	A	G	100	PASS	AC=3165;AF=0.631989;AN=5008;NS=2504;DP=17168;EAS_AF=0.7083;AMR_AF=0.7363;AFR_AF=0.4735;EUR_AF=0.7068;SAS_AF=0.6166;AA=.|||;VT=SNP
7	131775809	rs75404284	C	T	100	PASS	AC=54;AF=0.0107827;AN=5008;NS=2504;DP=17292;EAS_AF=0;AMR_AF=0.0058;AFR_AF=0;EUR_AF=0.0209;SAS_AF=0.0297;AA=.|||;VT=SNP
7	131776441	rs10269586	C	A	100	PASS	AC=416;AF=0.0830671;AN=5008;NS=2504;DP=17548;EAS_AF=0.0605;AMR_AF=0.0533;AFR_AF=0.1256;EUR_AF=0.1123;SAS_AF=0.0399;AA=C|||;VT=SNP
7	131776694	rs62469686	G	A	100	PASS	AC=396;AF=0.0790735;AN=5008;NS=2504;DP=20147;EAS_AF=0.1448;AMR_AF=0.0749;AFR_AF=0.0113;EUR_AF=0.0775;SAS_AF=0.1074;AA=G|||;VT=SNP
7	131777125	rs34398790	G	A	100	PASS	AC=498;AF=0.0994409;AN=5008;NS=2504;DP=18788;EAS_AF=0.0863;AMR_AF=0.0994;AFR_AF=0.034;EUR_AF=0.1004;SAS_AF=0.2004;AA=G|||;VT=SNP
7	131777699	rs73153009	G	A	100	PASS	AC=384;AF=0.0766773;AN=5008;NS=2504;DP=18609;EAS_AF=0.1448;AMR_AF=0.0749;AFR_AF=0.0023;EUR_AF=0.0775;SAS_AF=0.1074;AA=g|||;VT=SNP
7	131777821	rs1567858	A	G	100	PASS	AC=557;AF=0.111222;AN=5008;NS=2504;DP=20469;EAS_AF=0;AMR_AF=0.0533;AFR_AF=0.3116;EUR_AF=0.0497;SAS_AF=0.0593;AA=A|||;VT=SNP
7	131778448	rs10954357	C	T	100	PASS	AC=1679;AF=0.335264;AN=5008;NS=2504;DP=20192;EAS_AF=0.2907;AMR_AF=0.2594;AFR_AF=0.407;EUR_AF=0.2903;SAS_AF=0.3845;AA=T|||;VT=SNP
7	131778492	rs1996161	A	G	100	PASS	AC=3152;AF=0.629393;AN=5008;NS=2504;DP=20624;EAS_AF=0.7083;AMR_AF=0.7363;AFR_AF=0.4637;EUR_AF=0.7068;SAS_AF=0.6166;AA=a|||;VT=SNP
7	131778698	rs77149849	T	C	100	PASS	AC=87;AF=0.0173722;AN=5008;NS=2504;DP=20652;EAS_AF=0;AMR_AF=0.0346;AFR_AF=0.0083;EUR_AF=0.0417;SAS_AF=0.0102;AA=T|||;VT=SNP
7	131779334	rs35708580	T	C	100	PASS	AC=500;AF=0.0998403;AN=5008;NS=2504;DP=20663;EAS_AF=0.0873;AMR_AF=0.0994;AFR_AF=0.025;EUR_AF=0.1004;SAS_AF=0.2137;AA=T|||;VT=SNP
7	131780101	rs56328584	A	G	100	PASS	AC=558;AF=0.111422;AN=5008;NS=2504;DP=21601;EAS_AF=0;AMR_AF=0.0533;AFR_AF=0.3124;EUR_AF=0.0497;SAS_AF=0.0593;AA=A|||;VT=SNP
7	131780163	rs10242602	T	C	100	PASS	AC=691;AF=0.137979;AN=5008;NS=2504;DP=21967;EAS_AF=0.0615;AMR_AF=0.0735;AFR_AF=0.3026;EUR_AF=0.1133;SAS_AF=0.0654;AA=C|||;VT=SNP
7	131780255	rs13224052	G	T	100	PASS	AC=2550;AF=0.509185;AN=5008;NS=2504;DP=22392;EAS_AF=0.7073;AMR_AF=0.6772;AFR_AF=0.1271;EUR_AF=0.6561;SAS_AF=0.5511;AA=G|||;VT=SNP
7	131780640	rs74957390	A	G	100	PASS	AC=95;AF=0.0189696;AN=5008;NS=2504;DP=21098;EAS_AF=0;AMR_AF=0.0317;AFR_AF=0.0015;EUR_AF=0.0557;SAS_AF=0.0153;AA=A|||;VT=SNP
7	131782310	rs12707026	G	A	100	PASS	AC=118;AF=0.0235623;AN=5008;NS=2504;DP=21986;EAS_AF=0.0198;AMR_AF=0.0144;AFR_AF=0.0197;EUR_AF=0.0199;SAS_AF=0.0429;AA=G|||;VT=SNP
7	131782531	rs4416761	A	T	100	PASS	AC=4354;AF=0.869409;AN=5008;NS=2504;DP=22020;EAS_AF=0.8552;AMR_AF=0.9107;AFR_AF=0.8041;EUR_AF=0.9195;SAS_AF=0.8916;AA=T|||;VT=SNP
7	131782596	rs4644164	G	A	100	PASS	AC=3602;AF=0.719249;AN=5008;NS=2504;DP=23492;EAS_AF=0.7877;AMR_AF=0.8314;AFR_AF=0.472;EUR_AF=0.7962;SAS_AF=0.8241;AA=G|||;VT=SNP
7	131783062	rs1983285	T	C	100	PASS	AC=727;AF=0.145168;AN=5008;NS=2504;DP=20070;EAS_AF=0.0655;AMR_AF=0.0778;AFR_AF=0.3154;EUR_AF=0.1233;SAS_AF=0.0675;AA=C|||;VT=SNP
7	131783097	rs117632853	G	T	100	PASS	AC=28;AF=0.00559105;AN=5008;NS=2504;DP=21091;EAS_AF=0;AMR_AF=0.0086;AFR_AF=0.0008;EUR_AF=0.0159;SAS_AF=0.0051;AA=G|||;VT=SNP
7	131783396	rs7790067	C	T	100	PASS	AC=474;AF=0.0946486;AN=5008;NS=2504;DP=18704;EAS_AF=0.0655;AMR_AF=0.0591;AFR_AF=0.1543;EUR_AF=0.1233;SAS_AF=0.0399;AA=C|||;VT=SNP
7	131783493	rs12113818	G	A	100	PASS	AC=395;AF=0.0788738;AN=5008;NS=2504;DP=20196;EAS_AF=0.1448;AMR_AF=0.0749;AFR_AF=0.0113;EUR_AF=0.0765;SAS_AF=0.1074;AA=G|||;VT=SNP
7	131783929	rs13245646	C	T	100	PASS	AC=507;AF=0.101238;AN=5008;NS=2504;DP=20394;EAS_AF=0.0873;AMR_AF=0.0994;AFR_AF=0.0348;EUR_AF=0.0984;SAS_AF=0.2096;AA=C|||;VT=SNP
7	131783961	rs13245659	C	T	100	PASS	AC=499;AF=0.0996406;AN=5008;NS=2504;DP=19980;EAS_AF=0.0873;AMR_AF=0.0994;AFR_AF=0.0287;EUR_AF=0.0984;SAS_AF=0.2096;AA=C|||;VT=SNP
7	131784259	rs281883	A	G	100	PASS	AC=1908;AF=0.38099;AN=5008;NS=2504;DP=19860;EAS_AF=0.2966;AMR_AF=0.2695;AFR_AF=0.5613;EUR_AF=0.3022;SAS_AF=0.3845;AA=G|||;VT=SNP
7	131784654	rs17166142	A	C	100	PASS	AC=474;AF=0.0946486;AN=5008;NS=2504;DP=20997;EAS_AF=0.0655;AMR_AF=0.0591;AFR_AF=0.1543;EUR_AF=0.1233;SAS_AF=0.0399;AA=A|||;VT=SNP
7	131786087	rs10259176	A	C	100	PASS	AC=449;AF=0.0896565;AN=5008;NS=2504;DP=19169;EAS_AF=0.0595;AMR_AF=0.0591;AFR_AF=0.1415;EUR_AF=0.1223;SAS_AF=0.0389;AA=A|||;VT=SNP
7	131786236	rs281888	C	A	100	PASS	AC=1433;AF=0.286142;AN=5008;NS=2504;DP=17893;EAS_AF=0.1389;AMR_AF=0.1859;AFR_AF=0.5061;EUR_AF=0.2247;SAS_AF=0.2751;AA=A|||;VT=SNP
7	131786900	rs75582234	G	A	100	PASS	AC=56;AF=0.0111821;AN=5008;NS=2504;DP=17617;EAS_AF=0;AMR_AF=0.0144;AFR_AF=0.0015;EUR_AF=0.0338;SAS_AF=0.0102;AA=G|||;VT=SNP
7	131787379	rs73153011	G	A	100	PASS	AC=62;AF=0.0123802;AN=5008;NS=2504;DP=15474;EAS_AF=0;AMR_AF=0.013;AFR_AF=0.0008;EUR_AF=0.0497;SAS_AF=0.002;AA=G|||;VT=SNP
7	131787508	rs77467235	G	A	100	PASS	AC=224;AF=0.0447284;AN=5008;NS=2504;DP=17825;EAS_AF=0.0308;AMR_AF=0.0418;AFR_AF=0.0068;EUR_AF=0.1213;SAS_AF=0.0337;AA=G|||;VT=SNP
7	131787527	rs112403346	C	T	100	PASS	AC=53;AF=0.0105831;AN=5008;NS=2504;DP=18605;EAS_AF=0;AMR_AF=0.0072;AFR_AF=0.003;EUR_AF=0.0437;SAS_AF=0;AA=C|||;VT=SNP
7	131788597	rs17166152	C	A	100	PASS	AC=259;AF=0.0517173;AN=5008;NS=2504;DP=21098;EAS_AF=0.0605;AMR_AF=0.0432;AFR_AF=0.0053;EUR_AF=0.1223;SAS_AF=0.0389;AA=C|||;VT=SNP
7	131788674	rs10242099	G	A	100	PASS	AC=837;AF=0.167133;AN=5008;NS=2504;DP=20971;EAS_AF=0.0605;AMR_AF=0.0735;AFR_AF=0.4039;EUR_AF=0.1262;SAS_AF=0.0654;AA=A|||;VT=SNP
7	131788848	rs55807427	T	A	100	PASS	AC=555;AF=0.110823;AN=5008;NS=2504;DP=20469;EAS_AF=0;AMR_AF=0.0533;AFR_AF=0.3101;EUR_AF=0.0497;SAS_AF=0.0593;AA=T|||;VT=SNP
7	131789045	rs3099913	A	C	100	PASS	AC=2535;AF=0.50619;AN=5008;NS=2504;DP=16266;EAS_AF=0.2946;AMR_AF=0.3372;AFR_AF=0.8873;EUR_AF=0.3887;SAS_AF=0.4499;AA=C|||;VT=SNP
7	131789089	rs10271773	A	G	100	PASS	AC=4854;AF=0.969249;AN=5008;NS=2504;DP=17316;EAS_AF=0.999;AMR_AF=0.9424;AFR_AF=0.9962;EUR_AF=0.9145;SAS_AF=0.9775;AA=G|||;VT=SNP
7	131789308	rs71528522	A	C	100	PASS	AC=495;AF=0.0988419;AN=5008;NS=2504;DP=13556;EAS_AF=0.0794;AMR_AF=0.0994;AFR_AF=0.0272;EUR_AF=0.0984;SAS_AF=0.2157;AA=A|||;VT=SNP
7	131789607	rs281900	G	A	100	PASS	AC=839;AF=0.167532;AN=5008;NS=2504;DP=13815;EAS_AF=0.0605;AMR_AF=0.0749;AFR_AF=0.4047;EUR_AF=0.1262;SAS_AF=0.0654;AA=G|||;VT=SNP
7	131790885	rs166854	G	C	100	PASS	AC=807;AF=0.161142;AN=5008;NS=2504;DP=16364;EAS_AF=0.0595;AMR_AF=0.072;AFR_AF=0.385;EUR_AF=0.1262;SAS_AF=0.0624;AA=C|||;VT=SNP
7	131790983	rs188151	A	C	100	PASS	AC=803;AF=0.160343;AN=5008;NS=2504;DP=16572;EAS_AF=0.0595;AMR_AF=0.0735;AFR_AF=0.3752;EUR_AF=0.1312;SAS_AF=0.0654;AA=C|||;VT=SNP
7	131791194	rs204291	T	C	100	PASS	AC=3599;AF=0.71865;AN=5008;NS=2504;DP=21638;EAS_AF=0.748;AMR_AF=0.5576;AFR_AF=0.9697;EUR_AF=0.5149;SAS_AF=0.6728;AA=C|||;VT=SNP
7	131791601	rs281901	A	T	100	PASS	AC=794;AF=0.158546;AN=5008;NS=2504;DP=19297;EAS_AF=0.0595;AMR_AF=0.072;AFR_AF=0.3737;EUR_AF=0.1262;SAS_AF=0.0644;AA=T|||;VT=SNP
7	131791721	rs281902	T	C	100	PASS	AC=796;AF=0.158946;AN=5008;NS=2504;DP=20129;EAS_AF=0.0605;AMR_AF=0.072;AFR_AF=0.3744;EUR_AF=0.1262;SAS_AF=0.0644;AA=T|||;VT=SNP
7	131791909	rs281903	C	G	100	PASS	AC=796;AF=0.158946;AN=5008;NS=2504;DP=17793;EAS_AF=0.0595;AMR_AF=0.072;AFR_AF=0.3744;EUR_AF=0.1262;SAS_AF=0.0654;AA=C|||;VT=SNP
7	131792513	rs281904	C	T	100	PASS	AC=795;AF=0.158746;AN=5008;NS=2504;DP=16053;EAS_AF=0.0595;AMR_AF=0.072;AFR_AF=0.3744;EUR_AF=0.1262;SAS_AF=0.0644;AA=T|||;VT=SNP
7	131792571	rs74964860	A	G	100	PASS	AC=64;AF=0.0127796;AN=5008;NS=2504;DP=17383;EAS_AF=0;AMR_AF=0.0029;AFR_AF=0;EUR_AF=0.0318;SAS_AF=0.0307;AA=A|||;VT=SNP
7	131792576	rs148778420	C	A	100	PASS	AC=68;AF=0.0135783;AN=5008;NS=2504;DP=17626;EAS_AF=0.001;AMR_AF=0.0202;AFR_AF=0.0008;EUR_AF=0.0169;SAS_AF=0.0358;AA=C|||;VT=SNP
7	131792867	rs73725813	A	G	100	PASS	AC=601;AF=0.120008;AN=5008;NS=2504;DP=19844;EAS_AF=0;AMR_AF=0.0591;AFR_AF=0.3419;EUR_AF=0.0497;SAS_AF=0.0593;AA=A|||;VT=SNP
7	131792878	rs73497310	G	A	100	PASS	AC=557;AF=0.111222;AN=5008;NS=2504;DP=19423;EAS_AF=0;AMR_AF=0.0533;AFR_AF=0.3116;EUR_AF=0.0497;SAS_AF=0.0593;AA=G|||;VT=SNP
7	131793438	rs281905	G	A	100	PASS	AC=793;AF=0.158347;AN=5008;NS=2504;DP=22389;EAS_AF=0.0595;AMR_AF=0.072;AFR_AF=0.3729;EUR_AF=0.1262;SAS_AF=0.0644;AA=G|||;VT=SNP
7	131793514	rs281906	A	T	100	PASS	AC=2479;AF=0.495008;AN=5008;NS=2504;DP=22134;EAS_AF=0.2927;AMR_AF=0.3256;AFR_AF=0.8865;EUR_AF=0.3509;SAS_AF=0.4427;AA=T|||;VT=SNP
7	131793986	rs148887938	G	A	100	PASS	AC=15;AF=0.00299521;AN=5008;NS=2504;DP=19483;EAS_AF=0;AMR_AF=0.0029;AFR_AF=0;EUR_AF=0.0119;SAS_AF=0.001;AA=G|||;VT=SNP
7	131794335	rs281907	T	G	100	PASS	AC=1874;AF=0.374201;AN=5008;NS=2504;DP=19315;EAS_AF=0.2917;AMR_AF=0.2666;AFR_AF=0.5401;EUR_AF=0.3012;SAS_AF=0.3865;AA=G|||;VT=SNP
7	131794542	rs2598190	C	T	100	PASS	AC=797;AF=0.159145;AN=5008;NS=2504;DP=18374;EAS_AF=0.0605;AMR_AF=0.072;AFR_AF=0.3752;EUR_AF=0.1262;SAS_AF=0.0644;AA=C|||;VT=SNP
7	131794543	rs2598191	A	G	100	PASS	AC=2478;AF=0.494808;AN=5008;NS=2504;DP=18323;EAS_AF=0.2927;AMR_AF=0.3256;AFR_AF=0.882;EUR_AF=0.3509;SAS_AF=0.4479;AA=a|||;VT=SNP
7	131794596	rs281908	G	A	100	PASS	AC=798;AF=0.159345;AN=5008;NS=2504;DP=15810;EAS_AF=0.0605;AMR_AF=0.072;AFR_AF=0.3752;EUR_AF=0.1262;SAS_AF=0.0654;AA=G|||;VT=SNP
7	131794617	rs184047318	A	G	100	PASS	AC=19;AF=0.00379393;AN=5008;NS=2504;DP=18366;EAS_AF=0;AMR_AF=0.0058;AFR_AF=0;EUR_AF=0.0149;SAS_AF=0;AA=a|||;VT=SNP
7	131794686	rs281909	A	G	100	PASS	AC=654;AF=0.130591;AN=5008;NS=2504;DP=20124;EAS_AF=0.0605;AMR_AF=0.0677;AFR_AF=0.2897;EUR_AF=0.1252;SAS_AF=0.0378;AA=A|||;VT=SNP
7	131795474	rs204292	C	T	100	PASS	AC=1171;AF=0.233826;AN=5008;NS=2504;DP=19746;EAS_AF=0.1399;AMR_AF=0.1686;AFR_AF=0.3343;EUR_AF=0.2247;SAS_AF=0.2505;AA=C|||;VT=SNP
7	131795821	rs117612719	G	T	100	PASS	AC=23;AF=0.00459265;AN=5008;NS=2504;DP=18967;EAS_AF=0;AMR_AF=0.0115;AFR_AF=0.0015;EUR_AF=0.0099;SAS_AF=0.0031;AA=G|||;VT=SNP
7	131795882	rs11983489	A	G	100	PASS	AC=558;AF=0.111422;AN=5008;NS=2504;DP=19650;EAS_AF=0.001;AMR_AF=0.0533;AFR_AF=0.3116;EUR_AF=0.0497;SAS_AF=0.0593;AA=A|||;VT=SNP
7	131796465	rs281911	C	A	100	PASS	AC=2485;AF=0.496206;AN=5008;NS=2504;DP=15349;EAS_AF=0.2927;AMR_AF=0.3256;AFR_AF=0.8873;EUR_AF=0.3509;SAS_AF=0.4479;AA=A|||;VT=SNP
7	131796548	rs7793511	C	T	100	PASS	AC=565;AF=0.112819;AN=5008;NS=2504;DP=15225;EAS_AF=0.1528;AMR_AF=0.0965;AFR_AF=0.121;EUR_AF=0.0775;SAS_AF=0.1084;AA=C|||;VT=SNP
7	131797292	rs142296892	T	C	100	PASS	AC=30;AF=0.00599042;AN=5008;NS=2504;DP=18880;EAS_AF=0;AMR_AF=0.0043;AFR_AF=0.0015;EUR_AF=0.0249;SAS_AF=0;AA=T|||;VT=SNP
7	131797537	rs1450880	G	T	100	PASS	AC=56;AF=0.0111821;AN=5008;NS=2504;DP=15876;EAS_AF=0;AMR_AF=0.0144;AFR_AF=0.0015;EUR_AF=0.0348;SAS_AF=0.0092;AA=G|||;VT=SNP
7	131797734	rs281912	A	T	100	PASS	AC=657;AF=0.13119;AN=5008;NS=2504;DP=18444;EAS_AF=0.0615;AMR_AF=0.0677;AFR_AF=0.2912;EUR_AF=0.1252;SAS_AF=0.0378;AA=A|||;VT=SNP
7	131797860	rs281913	T	G	100	PASS	AC=2707;AF=0.540535;AN=5008;NS=2504;DP=19742;EAS_AF=0.3829;AMR_AF=0.3156;AFR_AF=0.9395;EUR_AF=0.3757;SAS_AF=0.4928;AA=G|||;VT=SNP
7	131798215	rs35633127	C	T	100	PASS	AC=507;AF=0.101238;AN=5008;NS=2504;DP=20325;EAS_AF=0.0823;AMR_AF=0.098;AFR_AF=0.0401;EUR_AF=0.0994;SAS_AF=0.2076;AA=C|||;VT=SNP
7	131798332	rs6970968	G	A	100	PASS	AC=594;AF=0.11861;AN=5008;NS=2504;DP=21034;EAS_AF=0.001;AMR_AF=0.0548;AFR_AF=0.3374;EUR_AF=0.0497;SAS_AF=0.0603;AA=G|||;VT=SNP
7	131798519	rs10258249	C	T	100	PASS	AC=541;AF=0.108027;AN=5008;NS=2504;DP=20038;EAS_AF=0.1389;AMR_AF=0.062;AFR_AF=0.1634;EUR_AF=0.0547;SAS_AF=0.089;AA=C|||;VT=SNP
7	131798520	rs2671097	T	G	100	PASS	AC=1324;AF=0.264377;AN=5008;NS=2504;DP=20039;EAS_AF=0.1429;AMR_AF=0.1715;AFR_AF=0.4206;EUR_AF=0.2247;SAS_AF=0.2853;AA=G|||;VT=SNP
7	131798521	rs2598194	T	C	100	PASS	AC=1324;AF=0.264377;AN=5008;NS=2504;DP=20071;EAS_AF=0.1429;AMR_AF=0.1715;AFR_AF=0.4206;EUR_AF=0.2247;SAS_AF=0.2853;AA=C|||;VT=SNP
7	131798556	rs34955366	C	T	100	PASS	AC=493;AF=0.0984425;AN=5008;NS=2504;DP=19258;EAS_AF=0.0823;AMR_AF=0.098;AFR_AF=0.0287;EUR_AF=0.0994;SAS_AF=0.2086;AA=C|||;VT=SNP
7	131798574	rs75688360	G	A	100	PASS	AC=59;AF=0.0117812;AN=5008;NS=2504;DP=18435;EAS_AF=0;AMR_AF=0.0058;AFR_AF=0;EUR_AF=0.0229;SAS_AF=0.0327;AA=G|||;VT=SNP
7	131798780	rs117197863	G	A	100	PASS	AC=28;AF=0.00559105;AN=5008;NS=2504;DP=19219;EAS_AF=0;AMR_AF=0.0086;AFR_AF=0.0008;EUR_AF=0.0159;SAS_AF=0.0051;AA=G|||;VT=SNP
7	131799090	rs281914	T	G	100	PASS	AC=1306;AF=0.260783;AN=5008;NS=2504;DP=16799;EAS_AF=0.1399;AMR_AF=0.1715;AFR_AF=0.4153;EUR_AF=0.2247;SAS_AF=0.2771;AA=G|||;VT=SNP
7	131799858	rs35674785	C	A	100	PASS	AC=2338;AF=0.466853;AN=5008;NS=2504;DP=20634;EAS_AF=0.7133;AMR_AF=0.647;AFR_AF=0.0658;EUR_AF=0.5507;SAS_AF=0.5409;AA=C|||;VT=SNP
7	131800689	rs56205824	C	A	100	PASS	AC=602;AF=0.120208;AN=5008;NS=2504;DP=19408;EAS_AF=0.002;AMR_AF=0.0548;AFR_AF=0.3434;EUR_AF=0.0497;SAS_AF=0.0593;AA=C|||;VT=SNP
7	131801137	rs281915	G	A	100	PASS	AC=2443;AF=0.487819;AN=5008;NS=2504;DP=18649;EAS_AF=0.2837;AMR_AF=0.2882;AFR_AF=0.9175;EUR_AF=0.33;SAS_AF=0.4213;AA=A|||;VT=SNP
7	131801732	rs34234725	A	G	100	PASS	AC=496;AF=0.0990415;AN=5008;NS=2504;DP=17565;EAS_AF=0.0853;AMR_AF=0.0994;AFR_AF=0.0257;EUR_AF=0.1004;SAS_AF=0.2106;AA=A|||;VT=SNP
7	131802283	rs140766600	C	T	100	PASS	AC=19;AF=0.00379393;AN=5008;NS=2504;DP=16823;EAS_AF=0;AMR_AF=0.0029;AFR_AF=0;EUR_AF=0.0109;SAS_AF=0.0061;AA=C|||;VT=SNP
7	131802643	rs61413861	C	T	100	PASS	AC=396;AF=0.0790735;AN=5008;NS=2504;DP=16535;EAS_AF=0.2292;AMR_AF=0.0461;AFR_AF=0.0295;EUR_AF=0.0358;SAS_AF=0.0593;AA=C|||;VT=SNP
7	131802832	rs281916	G	A	100	PASS	AC=1138;AF=0.227236;AN=5008;NS=2504;DP=15689;EAS_AF=0.001;AMR_AF=0.1037;AFR_AF=0.6324;EUR_AF=0.1551;SAS_AF=0.0746;AA=G|||;VT=SNP
7	131802892	rs73725824	C	T	100	PASS	AC=287;AF=0.0573083;AN=5008;NS=2504;DP=16077;EAS_AF=0.0685;AMR_AF=0.0216;AFR_AF=0.1301;EUR_AF=0.0129;SAS_AF=0.0184;AA=C|||;VT=SNP
7	131803629	rs151005304	G	A	100	PASS	AC=27;AF=0.00539137;AN=5008;NS=2504;DP=21513;EAS_AF=0;AMR_AF=0.013;AFR_AF=0.0015;EUR_AF=0.0119;SAS_AF=0.0041;AA=G|||;VT=SNP
7	131804033	rs79697784	A	G	100	PASS	AC=36;AF=0.0071885;AN=5008;NS=2504;DP=20758;EAS_AF=0;AMR_AF=0.0029;AFR_AF=0;EUR_AF=0.0298;SAS_AF=0.0041;AA=A|||;VT=SNP
7	131804210	rs189319324	C	T	100	PASS	AC=11;AF=0.00219649;AN=5008;NS=2504;DP=20228;EAS_AF=0;AMR_AF=0.0014;AFR_AF=0;EUR_AF=0.0099;SAS_AF=0;AA=C|||;VT=SNP
7	131805374	rs281920	C	T	100	PASS	AC=4792;AF=0.956869;AN=5008;NS=2504;DP=20102;EAS_AF=0.999;AMR_AF=0.9366;AFR_AF=0.9894;EUR_AF=0.8797;SAS_AF=0.9632;AA=T|||;VT=SNP
7	131806296	rs281890	T	C	100	PASS	AC=1030;AF=0.205671;AN=5008;NS=2504;DP=18757;EAS_AF=0.0833;AMR_AF=0.1254;AFR_AF=0.3911;EUR_AF=0.1024;SAS_AF=0.2444;AA=C|||;VT=SNP
7	131806952	rs191260170	C	G	100	PASS	AC=24;AF=0.00479233;AN=5008;NS=2504;DP=10587;EAS_AF=0;AMR_AF=0.0043;AFR_AF=0;EUR_AF=0.0179;SAS_AF=0.0031;AA=C|||;VT=SNP
7	131806988	rs281892	G	C	100	PASS	AC=4539;AF=0.90635;AN=5008;NS=2504;DP=10110;EAS_AF=0.9306;AMR_AF=0.9207;AFR_AF=0.882;EUR_AF=0.8718;SAS_AF=0.9397;AA=C|||;VT=SNP
7	131807918	rs33938893	C	T	100	PASS	AC=679;AF=0.135583;AN=5008;NS=2504;DP=16989;EAS_AF=0.0962;AMR_AF=0.2839;AFR_AF=0.0582;EUR_AF=0.0984;SAS_AF=0.2137;AA=C|||;VT=SNP
7	131808176	rs143453856	A	T	100	PASS	AC=32;AF=0.00638978;AN=5008;NS=2504;DP=13272;EAS_AF=0;AMR_AF=0.0115;AFR_AF=0.0008;EUR_AF=0.0179;SAS_AF=0.0051;AA=A|||;VT=SNP
7	131808274	rs281893	C	T	100	PASS	AC=4567;AF=0.911941;AN=5008;NS=2504;DP=12907;EAS_AF=0.9306;AMR_AF=0.9222;AFR_AF=0.907;EUR_AF=0.8678;SAS_AF=0.9376;AA=T|||;VT=SNP
7	131808573	rs11773555	G	A	100	PASS	AC=4174;AF=0.833466;AN=5008;NS=2504;DP=17236;EAS_AF=0.9286;AMR_AF=0.9107;AFR_AF=0.6558;EUR_AF=0.8638;SAS_AF=0.8896;AA=g|||;VT=SNP
7	131809176	rs13247270	G	A	100	PASS	AC=47;AF=0.00938498;AN=5008;NS=2504;DP=20262;EAS_AF=0.0069;AMR_AF=0.0058;AFR_AF=0.0015;EUR_AF=0.0189;SAS_AF=0.0153;AA=G|||;VT=SNP
7	131810316	rs6968754	C	A	100	PASS	AC=2676;AF=0.534345;AN=5008;NS=2504;DP=17037;EAS_AF=0.8343;AMR_AF=0.5548;AFR_AF=0.0802;EUR_AF=0.7147;SAS_AF=0.6391;AA=C|||;VT=SNP
7	131810371	rs76073699	T	C	100	PASS	AC=70;AF=0.0139776;AN=5008;NS=2504;DP=16326;EAS_AF=0;AMR_AF=0.0173;AFR_AF=0.0015;EUR_AF=0.0477;SAS_AF=0.0082;AA=T|||;VT=SNP
7	131810377	rs75918202	G	T	100	PASS	AC=108;AF=0.0215655;AN=5008;NS=2504;DP=16042;EAS_AF=0.0655;AMR_AF=0.0101;AFR_AF=0;EUR_AF=0.0129;SAS_AF=0.0225;AA=g|||;VT=SNP
7	131810411	rs6968906	C	T	100	PASS	AC=3236;AF=0.646166;AN=5008;NS=2504;DP=15035;EAS_AF=0.8373;AMR_AF=0.6037;AFR_AF=0.4312;EUR_AF=0.7654;SAS_AF=0.6472;AA=C|||;VT=SNP
7	131810439	rs6968920	C	G	100	PASS	AC=3240;AF=0.646965;AN=5008;NS=2504;DP=14275;EAS_AF=0.8373;AMR_AF=0.6037;AFR_AF=0.4312;EUR_AF=0.7694;SAS_AF=0.6472;AA=C|||;VT=SNP
7	131810490	rs3734999	G	T	100	PASS	AC=4225;AF=0.84365;AN=5008;NS=2504;DP=12057;EAS_AF=0.9315;AMR_AF=0.9078;AFR_AF=0.6853;EUR_AF=0.8658;SAS_AF=0.8988;AA=T|||;VT=SNP
7	131811931	rs117988713	A	G	100	PASS	AC=53;AF=0.0105831;AN=5008;NS=2504;DP=18917;EAS_AF=0;AMR_AF=0.0086;AFR_AF=0.0015;EUR_AF=0.0388;SAS_AF=0.0061;AA=A|||;VT=SNP
7	131812515	rs77474420	G	C	100	PASS	AC=45;AF=0.00898562;AN=5008;NS=2504;DP=13471;EAS_AF=0;AMR_AF=0.013;AFR_AF=0.0008;EUR_AF=0.0328;SAS_AF=0.002;AA=G|||;VT=SNP
7	131812556	rs35071694	T	G	100	PASS	AC=655;AF=0.130791;AN=5008;NS=2504;DP=14200;EAS_AF=0.0962;AMR_AF=0.2867;AFR_AF=0.0318;EUR_AF=0.0984;SAS_AF=0.2229;AA=T|||;VT=SNP
7	131812922	rs281899	T	C	100	PASS	AC=4811;AF=0.960663;AN=5008;NS=2504;DP=16563;EAS_AF=0.999;AMR_AF=0.9424;AFR_AF=0.997;EUR_AF=0.8877;SAS_AF=0.9601;AA=C|||;VT=SNP
7	131813407	rs2278816	G	A	100	PASS	AC=3348;AF=0.66853;AN=5008;NS=2504;DP=22415;EAS_AF=0.8333;AMR_AF=0.6037;AFR_AF=0.4826;EUR_AF=0.7714;SAS_AF=0.6902;AA=G|||;VT=SNP
7	131813462	rs11772555	G	A	100	PASS	AC=2675;AF=0.534145;AN=5008;NS=2504;DP=22326;EAS_AF=0.8323;AMR_AF=0.5548;AFR_AF=0.0802;EUR_AF=0.7177;SAS_AF=0.637;AA=G|||;VT=SNP
7	131813726	rs13232611	T	C	100	PASS	AC=698;AF=0.139377;AN=5008;NS=2504;DP=21393;EAS_AF=0.0972;AMR_AF=0.2882;AFR_AF=0.0439;EUR_AF=0.0994;SAS_AF=0.2474;AA=T|||;VT=SNP
7	131814185	rs2671104	A	G	100	PASS	AC=4809;AF=0.960264;AN=5008;NS=2504;DP=20477;EAS_AF=0.999;AMR_AF=0.9424;AFR_AF=0.9962;EUR_AF=0.8867;SAS_AF=0.9601;AA=G|||;VT=SNP
7	131814421	rs13246116	C	T	100	PASS	AC=3350;AF=0.66893;AN=5008;NS=2504;DP=24080;EAS_AF=0.8333;AMR_AF=0.6037;AFR_AF=0.4841;EUR_AF=0.7714;SAS_AF=0.6902;AA=C|||;VT=SNP
7	131814529	rs13246412	G	A	100	PASS	AC=3348;AF=0.66853;AN=5008;NS=2504;DP=18967;EAS_AF=0.8333;AMR_AF=0.6037;AFR_AF=0.4826;EUR_AF=0.7714;SAS_AF=0.6902;AA=G|||;VT=SNP
7	131815118	rs10954359	C	T	100	PASS	AC=2679;AF=0.534944;AN=5008;NS=2504;DP=23069;EAS_AF=0.8323;AMR_AF=0.5548;AFR_AF=0.0832;EUR_AF=0.7177;SAS_AF=0.637;AA=C|||;VT=SNP
7	131815220	rs10954360	G	A	100	PASS	AC=2679;AF=0.534944;AN=5008;NS=2504;DP=20973;EAS_AF=0.8323;AMR_AF=0.5548;AFR_AF=0.0832;EUR_AF=0.7177;SAS_AF=0.637;AA=G|||;VT=SNP
7	131815310	rs2671103	A	G	100	PASS	AC=4502;AF=0.898962;AN=5008;NS=2504;DP=23047;EAS_AF=0.9296;AMR_AF=0.9207;AFR_AF=0.8585;EUR_AF=0.8688;SAS_AF=0.9376;AA=G|||;VT=SNP;EX_TARGET
7	131815343	rs10954361	G	A	100	PASS	AC=3348;AF=0.66853;AN=5008;NS=2504;DP=23137;EAS_AF=0.8333;AMR_AF=0.6037;AFR_AF=0.4826;EUR_AF=0.7714;SAS_AF=0.6902;AA=G|||;VT=SNP;EX_TARGET
7	131815641	rs10954362	A	G	100	PASS	AC=3649;AF=0.728634;AN=5008;NS=2504;DP=21245;EAS_AF=0.8343;AMR_AF=0.6268;AFR_AF=0.6793;EUR_AF=0.7724;SAS_AF=0.7137;AA=G|||;VT=SNP
7	131815979	rs2671102	A	T	100	PASS	AC=4508;AF=0.90016;AN=5008;NS=2504;DP=20946;EAS_AF=0.9306;AMR_AF=0.9207;AFR_AF=0.8585;EUR_AF=0.8738;SAS_AF=0.9376;AA=T|||;VT=SNP
7	131816243	rs4731850	T	C	100	PASS	AC=3649;AF=0.728634;AN=5008;NS=2504;DP=19346;EAS_AF=0.8343;AMR_AF=0.6282;AFR_AF=0.677;EUR_AF=0.7724;SAS_AF=0.7157;AA=C|||;VT=SNP
7	131816473	rs2671101	G	T	100	PASS	AC=4807;AF=0.959864;AN=5008;NS=2504;DP=21665;EAS_AF=0.999;AMR_AF=0.9409;AFR_AF=0.9962;EUR_AF=0.8867;SAS_AF=0.9591;AA=T|||;VT=SNP
7	131816775	rs60506766	C	T	100	PASS	AC=669;AF=0.133586;AN=5008;NS=2504;DP=20761;EAS_AF=0.001;AMR_AF=0.049;AFR_AF=0.3994;EUR_AF=0.0537;SAS_AF=0.0532;AA=C|||;VT=SNP
7	131816872	rs6977223	C	T	100	PASS	AC=3352;AF=0.669329;AN=5008;NS=2504;DP=19226;EAS_AF=0.8343;AMR_AF=0.6066;AFR_AF=0.4818;EUR_AF=0.7714;SAS_AF=0.6922;AA=C|||;VT=SNP
7	131817726	rs6467422	T	G	100	PASS	AC=611;AF=0.122005;AN=5008;NS=2504;DP=16025;EAS_AF=0.001;AMR_AF=0.0418;AFR_AF=0.3593;EUR_AF=0.0537;SAS_AF=0.0532;AA=T|||;VT=SNP
7	131817735	rs6467423	C	T	100	PASS	AC=875;AF=0.17472;AN=5008;NS=2504;DP=16215;EAS_AF=0.001;AMR_AF=0.0663;AFR_AF=0.528;EUR_AF=0.0547;SAS_AF=0.0767;AA=T|||;VT=SNP
7	131817850	rs75848889	T	C	100	PASS	AC=655;AF=0.130791;AN=5008;NS=2504;DP=17858;EAS_AF=0.0962;AMR_AF=0.2853;AFR_AF=0.0303;EUR_AF=0.0984;SAS_AF=0.226;AA=T|||;VT=SNP;EX_TARGET
7	131818244	rs896166	C	T	100	PASS	AC=2682;AF=0.535543;AN=5008;NS=2504;DP=16918;EAS_AF=0.8333;AMR_AF=0.5576;AFR_AF=0.0855;EUR_AF=0.7177;SAS_AF=0.6339;AA=C|||;VT=SNP
7	131818446	rs6965681	T	C	100	PASS	AC=989;AF=0.197484;AN=5008;NS=2504;DP=19767;EAS_AF=0.001;AMR_AF=0.072;AFR_AF=0.6112;EUR_AF=0.0547;SAS_AF=0.0767;AA=C|||;VT=SNP
7	131818867	rs746778	G	C	100	PASS	AC=2684;AF=0.535942;AN=5008;NS=2504;DP=20664;EAS_AF=0.8333;AMR_AF=0.5576;AFR_AF=0.0847;EUR_AF=0.7177;SAS_AF=0.637;AA=G|||;VT=SNP
7	131819283	rs2341557	T	C	100	PASS	AC=2691;AF=0.53734;AN=5008;NS=2504;DP=19856;EAS_AF=0.8313;AMR_AF=0.5576;AFR_AF=0.0855;EUR_AF=0.7187;SAS_AF=0.6442;AA=T|||;VT=SNP
7	131819511	rs78142619	C	T	100	PASS	AC=200;AF=0.0399361;AN=5008;NS=2504;DP=18373;EAS_AF=0.0704;AMR_AF=0.0173;AFR_AF=0.062;EUR_AF=0.0129;SAS_AF=0.0225;AA=C|||;VT=SNP
7	131819512	rs57010768	G	A	100	PASS	AC=671;AF=0.133986;AN=5008;NS=2504;DP=18234;EAS_AF=0.001;AMR_AF=0.049;AFR_AF=0.4009;EUR_AF=0.0537;SAS_AF=0.0532;AA=G|||;VT=SNP
7	131819558	rs73497343	C	T	100	PASS	AC=611;AF=0.122005;AN=5008;NS=2504;DP=17932;EAS_AF=0.001;AMR_AF=0.0418;AFR_AF=0.3593;EUR_AF=0.0537;SAS_AF=0.0532;AA=C|||;VT=SNP
7	131819962	rs281874	T	C	100	PASS	AC=4816;AF=0.961661;AN=5008;NS=2504;DP=20520;EAS_AF=0.999;AMR_AF=0.9424;AFR_AF=0.997;EUR_AF=0.8877;SAS_AF=0.9652;AA=t|||;VT=SNP
7	131820161	rs13228926	T	C	100	PASS	AC=633;AF=0.126398;AN=5008;NS=2504;DP=19203;EAS_AF=0.0744;AMR_AF=0.2911;AFR_AF=0.0287;EUR_AF=0.0984;SAS_AF=0.2239;AA=T|||;VT=SNP
7	131820171	rs281875	C	T	100	PASS	AC=1094;AF=0.21845;AN=5008;NS=2504;DP=19318;EAS_AF=0.0744;AMR_AF=0.3199;AFR_AF=0.3585;EUR_AF=0.1024;SAS_AF=0.2249;AA=C|||;VT=SNP
7	131820751	rs78560809	G	C	100	PASS	AC=27;AF=0.00539137;AN=5008;NS=2504;DP=20839;EAS_AF=0;AMR_AF=0.0029;AFR_AF=0;EUR_AF=0.0239;SAS_AF=0.001;AA=G|||;VT=SNP
7	131821094	rs76874722	G	T	100	PASS	AC=69;AF=0.013778;AN=5008;NS=2504;DP=21141;EAS_AF=0;AMR_AF=0.0173;AFR_AF=0.0015;EUR_AF=0.0477;SAS_AF=0.0072;AA=G|||;VT=SNP
7	131821468	rs281877	T	A	100	PASS	AC=1522;AF=0.303914;AN=5008;NS=2504;DP=21887;EAS_AF=0.1617;AMR_AF=0.353;AFR_AF=0.5091;EUR_AF=0.1561;SAS_AF=0.2904;AA=A|||;VT=SNP
7	131821566	rs6962187	G	A	100	PASS	AC=671;AF=0.133986;AN=5008;NS=2504;DP=22436;EAS_AF=0.001;AMR_AF=0.049;AFR_AF=0.4009;EUR_AF=0.0537;SAS_AF=0.0532;AA=G|||;VT=SNP
7	131821996	rs76569359	G	A	100	PASS	AC=72;AF=0.014377;AN=5008;NS=2504;DP=19351;EAS_AF=0;AMR_AF=0.0173;AFR_AF=0.0015;EUR_AF=0.0497;SAS_AF=0.0082;AA=G|||;VT=SNP
7	131822344	rs73155245	G	A	100	PASS	AC=111;AF=0.0221645;AN=5008;NS=2504;DP=16863;EAS_AF=0;AMR_AF=0.0245;AFR_AF=0.0076;EUR_AF=0.0656;SAS_AF=0.0184;AA=G|||;VT=SNP
7	131822719	rs281878	A	G	100	PASS	AC=4026;AF=0.803914;AN=5008;NS=2504;DP=16365;EAS_AF=0.8433;AMR_AF=0.768;AFR_AF=0.9773;EUR_AF=0.6252;SAS_AF=0.7382;AA=G|||;VT=SNP
7	131823070	rs77426917	C	T	100	PASS	AC=59;AF=0.0117812;AN=5008;NS=2504;DP=18385;EAS_AF=0;AMR_AF=0.0115;AFR_AF=0;EUR_AF=0.0368;SAS_AF=0.0143;AA=C|||;VT=SNP
7	131823215	rs146873071	C	G	100	PASS	AC=40;AF=0.00798722;AN=5008;NS=2504;DP=18973;EAS_AF=0;AMR_AF=0.0144;AFR_AF=0.0008;EUR_AF=0.0189;SAS_AF=0.0102;AA=C|||;VT=SNP
7	131823738	rs11978284	T	C	100	PASS	AC=685;AF=0.136781;AN=5008;NS=2504;DP=18957;EAS_AF=0.1091;AMR_AF=0.2925;AFR_AF=0.028;EUR_AF=0.1024;SAS_AF=0.2372;AA=T|||;VT=SNP
7	131824284	rs6949330	G	T	100	PASS	AC=260;AF=0.0519169;AN=5008;NS=2504;DP=20212;EAS_AF=0.0565;AMR_AF=0.0202;AFR_AF=0.115;EUR_AF=0.0129;SAS_AF=0.0245;AA=G|||;VT=SNP
7	131824908	rs6954317	G	A	100	PASS	AC=2200;AF=0.439297;AN=5008;NS=2504;DP=16641;EAS_AF=0.1647;AMR_AF=0.402;AFR_AF=0.9054;EUR_AF=0.2137;SAS_AF=0.3507;AA=A|||;VT=SNP
7	131825823	rs62469700	G	A	100	PASS	AC=60;AF=0.0119808;AN=5008;NS=2504;DP=20535;EAS_AF=0;AMR_AF=0.0144;AFR_AF=0.0008;EUR_AF=0.0328;SAS_AF=0.0164;AA=G|||;VT=SNP
7	131826268	rs118087798	G	C	100	PASS	AC=9;AF=0.00179712;AN=5008;NS=2504;DP=21235;EAS_AF=0;AMR_AF=0.0014;AFR_AF=0.0008;EUR_AF=0.006;SAS_AF=0.001;AA=G|||;VT=SNP
7	131827919	rs61076439	T	C	100	PASS	AC=392;AF=0.0782748;AN=5008;NS=2504;DP=17050;EAS_AF=0.244;AMR_AF=0.0274;AFR_AF=0.0265;EUR_AF=0.0368;SAS_AF=0.0562;AA=T|||;VT=SNP
7	131828282	rs10258063	G	A	100	PASS	AC=1453;AF=0.290136;AN=5008;NS=2504;DP=19490;EAS_AF=0.0575;AMR_AF=0.098;AFR_AF=0.8744;EUR_AF=0.0716;SAS_AF=0.1012;AA=A|||;VT=SNP
7	131828318	rs148749192	T	A	100	PASS	AC=57;AF=0.0113818;AN=5008;NS=2504;DP=18049;EAS_AF=0;AMR_AF=0.0101;AFR_AF=0;EUR_AF=0.0358;SAS_AF=0.0143;AA=T|||;VT=SNP
7	131828336	rs4728251	C	T	100	PASS	AC=2202;AF=0.439696;AN=5008;NS=2504;DP=18154;EAS_AF=0.7361;AMR_AF=0.4452;AFR_AF=0.0643;EUR_AF=0.5557;SAS_AF=0.5184;AA=C|||;VT=SNP
7	131828567	rs10273901	T	C	100	PASS	AC=604;AF=0.120607;AN=5008;NS=2504;DP=19453;EAS_AF=0.001;AMR_AF=0.0461;AFR_AF=0.351;EUR_AF=0.0547;SAS_AF=0.0532;AA=T|||;VT=SNP
7	131828649	rs75171292	G	A	100	PASS	AC=262;AF=0.0523163;AN=5008;NS=2504;DP=21047;EAS_AF=0;AMR_AF=0.0245;AFR_AF=0.1407;EUR_AF=0.0517;SAS_AF=0.0072;AA=G|||;VT=SNP
7	131828754	rs6974954	A	T	100	PASS	AC=230;AF=0.0459265;AN=5008;NS=2504;DP=20350;EAS_AF=0.0565;AMR_AF=0.0173;AFR_AF=0.0938;EUR_AF=0.0129;SAS_AF=0.0245;AA=A|||;VT=SNP
7	131829128	rs1399090	C	T	100	PASS	AC=1429;AF=0.285343;AN=5008;NS=2504;DP=23201;EAS_AF=0.0575;AMR_AF=0.098;AFR_AF=0.8744;EUR_AF=0.0706;SAS_AF=0.0777;AA=C|||;VT=SNP
7	131829491	rs35337921	G	A	100	PASS	AC=2750;AF=0.549121;AN=5008;NS=2504;DP=21188;EAS_AF=0.8304;AMR_AF=0.5692;AFR_AF=0.0809;EUR_AF=0.7763;SAS_AF=0.6442;AA=G|||;VT=SNP
7	131830080	rs2671100	G	A	100	PASS	AC=1431;AF=0.285743;AN=5008;NS=2504;DP=20347;EAS_AF=0.0575;AMR_AF=0.098;AFR_AF=0.8744;EUR_AF=0.0706;SAS_AF=0.0798;AA=A|||;VT=SNP;EX_TARGET
7	131830086	rs2598198	C	T	100	PASS	AC=1431;AF=0.285743;AN=5008;NS=2504;DP=20720;EAS_AF=0.0575;AMR_AF=0.098;AFR_AF=0.8744;EUR_AF=0.0706;SAS_AF=0.0798;AA=C|||;VT=SNP
7	131830515	rs142144406	G	A	100	PASS	AC=45;AF=0.00898562;AN=5008;NS=2504;DP=16973;EAS_AF=0;AMR_AF=0.0014;AFR_AF=0;EUR_AF=0.0219;SAS_AF=0.0225;AA=G|||;VT=SNP
7	131830901	rs60832001	G	A	100	PASS	AC=234;AF=0.0467252;AN=5008;NS=2504;DP=14911;EAS_AF=0.0565;AMR_AF=0.0231;AFR_AF=0.0938;EUR_AF=0.0129;SAS_AF=0.0245;AA=G|||;VT=SNP
7	131831552	rs2671112	C	T	100	PASS	AC=1415;AF=0.282548;AN=5008;NS=2504;DP=18670;EAS_AF=0.0575;AMR_AF=0.098;AFR_AF=0.8623;EUR_AF=0.0706;SAS_AF=0.0798;AA=C|||;VT=SNP
7	131831863	rs79325519	C	T	100	PASS	AC=206;AF=0.0411342;AN=5008;NS=2504;DP=18915;EAS_AF=0.0565;AMR_AF=0.0173;AFR_AF=0.0756;EUR_AF=0.0129;SAS_AF=0.0245;AA=C|||;VT=SNP
7	131832069	rs1562834	T	C	100	PASS	AC=4288;AF=0.85623;AN=5008;NS=2504;DP=19522;EAS_AF=0.8889;AMR_AF=0.6772;AFR_AF=0.972;EUR_AF=0.8837;SAS_AF=0.7648;AA=C|||;VT=SNP
7	131832158	rs1562835	A	G	100	PASS	AC=4288;AF=0.85623;AN=5008;NS=2504;DP=17726;EAS_AF=0.8889;AMR_AF=0.6772;AFR_AF=0.972;EUR_AF=0.8837;SAS_AF=0.7648;AA=a|||;VT=SNP
7	131832266	rs79398173	C	T	100	PASS	AC=384;AF=0.0766773;AN=5008;NS=2504;DP=18682;EAS_AF=0.2381;AMR_AF=0.0274;AFR_AF=0.0265;EUR_AF=0.0368;SAS_AF=0.0542;AA=C|||;VT=SNP
7	131832269	rs3930463	C	T	100	PASS	AC=616;AF=0.123003;AN=5008;NS=2504;DP=18800;EAS_AF=0.002;AMR_AF=0.0461;AFR_AF=0.354;EUR_AF=0.0547;SAS_AF=0.0603;AA=C|||;VT=SNP
7	131832485	rs76152170	G	A	100	PASS	AC=232;AF=0.0463259;AN=5008;NS=2504;DP=18688;EAS_AF=0.0565;AMR_AF=0.0173;AFR_AF=0.0953;EUR_AF=0.0129;SAS_AF=0.0245;AA=G|||;VT=SNP
7	131832545	rs1450881	T	C	100	PASS	AC=1429;AF=0.285343;AN=5008;NS=2504;DP=17982;EAS_AF=0.0575;AMR_AF=0.098;AFR_AF=0.8729;EUR_AF=0.0706;SAS_AF=0.0798;AA=C|||;VT=SNP
7	131832627	rs1450882	A	G	100	PASS	AC=4985;AF=0.995407;AN=5008;NS=2504;DP=18272;EAS_AF=1;AMR_AF=0.987;AFR_AF=1;EUR_AF=0.9871;SAS_AF=0.999;AA=G|||;VT=SNP
7	131833425	rs10256987	G	A	100	PASS	AC=608;AF=0.121406;AN=5008;NS=2504;DP=21140;EAS_AF=0.001;AMR_AF=0.0461;AFR_AF=0.3517;EUR_AF=0.0547;SAS_AF=0.0562;AA=G|||;VT=SNP
7	131834083	rs2671106	C	T	100	PASS	AC=1438;AF=0.287141;AN=5008;NS=2504;DP=24262;EAS_AF=0.0575;AMR_AF=0.098;AFR_AF=0.8797;EUR_AF=0.0706;SAS_AF=0.0798;AA=T|||;VT=SNP
7	131834268	rs1450883	C	T	100	PASS	AC=607;AF=0.121206;AN=5008;NS=2504;DP=23969;EAS_AF=0.001;AMR_AF=0.0461;AFR_AF=0.3517;EUR_AF=0.0547;SAS_AF=0.0552;AA=C|||;VT=SNP
7	131834487	rs13228273	G	A	100	PASS	AC=119;AF=0.023762;AN=5008;NS=2504;DP=22485;EAS_AF=0.0208;AMR_AF=0.0144;AFR_AF=0.0219;EUR_AF=0.0199;SAS_AF=0.0399;AA=G|||;VT=SNP
7	131834858	rs2598202	C	T	100	PASS	AC=1430;AF=0.285543;AN=5008;NS=2504;DP=20932;EAS_AF=0.0585;AMR_AF=0.098;AFR_AF=0.8729;EUR_AF=0.0706;SAS_AF=0.0798;AA=C|||;VT=SNP
7	131834967	rs2671105	G	A	100	PASS	AC=1429;AF=0.285343;AN=5008;NS=2504;DP=22132;EAS_AF=0.0575;AMR_AF=0.098;AFR_AF=0.8729;EUR_AF=0.0706;SAS_AF=0.0798;AA=G|||;VT=SNP
7	131835030	rs11773367	T	G	100	PASS	AC=2789;AF=0.556909;AN=5008;NS=2504;DP=22810;EAS_AF=0.8313;AMR_AF=0.5677;AFR_AF=0.0825;EUR_AF=0.7753;SAS_AF=0.683;AA=T|||;VT=SNP
7	131835598	rs116988167	C	T	100	PASS	AC=20;AF=0.00399361;AN=5008;NS=2504;DP=18544;EAS_AF=0;AMR_AF=0.0101;AFR_AF=0.0008;EUR_AF=0.0089;SAS_AF=0.0031;AA=C|||;VT=SNP
7	131835976	rs77089930	C	T	100	PASS	AC=59;AF=0.0117812;AN=5008;NS=2504;DP=12387;EAS_AF=0;AMR_AF=0.013;AFR_AF=0;EUR_AF=0.0358;SAS_AF=0.0143;AA=c|||;VT=SNP
7	131836602	rs4731851	C	A	100	PASS	AC=2751;AF=0.549321;AN=5008;NS=2504;DP=15651;EAS_AF=0.8313;AMR_AF=0.5663;AFR_AF=0.0817;EUR_AF=0.7763;SAS_AF=0.6452;AA=C|||;VT=SNP
7	131836606	rs74518976	C	A	100	PASS	AC=42;AF=0.00838658;AN=5008;NS=2504;DP=15786;EAS_AF=0;AMR_AF=0.0029;AFR_AF=0;EUR_AF=0.0288;SAS_AF=0.0112;AA=C|||;VT=SNP
7	131836626	rs1399092	C	T	100	PASS	AC=4141;AF=0.826877;AN=5008;NS=2504;DP=16821;EAS_AF=0.8889;AMR_AF=0.6614;AFR_AF=0.9115;EUR_AF=0.8459;SAS_AF=0.7464;AA=C|||;VT=SNP
7	131836956	rs73725832	A	G	100	PASS	AC=693;AF=0.138379;AN=5008;NS=2504;DP=18505;EAS_AF=0.001;AMR_AF=0.049;AFR_AF=0.4153;EUR_AF=0.0547;SAS_AF=0.0552;AA=G|||;VT=SNP
7	131836973	rs76302778	C	T	100	PASS	AC=96;AF=0.0191693;AN=5008;NS=2504;DP=18227;EAS_AF=0.001;AMR_AF=0.0562;AFR_AF=0.003;EUR_AF=0.0467;SAS_AF=0.0051;AA=C|||;VT=SNP
7	131837120	rs60997765	C	G	100	PASS	AC=231;AF=0.0461262;AN=5008;NS=2504;DP=17647;EAS_AF=0.0565;AMR_AF=0.0173;AFR_AF=0.0946;EUR_AF=0.0129;SAS_AF=0.0245;AA=C|||;VT=SNP
7	131837754	rs73497371	A	T	100	PASS	AC=66;AF=0.0131789;AN=5008;NS=2504;DP=22552;EAS_AF=0;AMR_AF=0.013;AFR_AF=0.0045;EUR_AF=0.0368;SAS_AF=0.0143;AA=A|||;VT=SNP
7	131838171	rs75856704	G	A	100	PASS	AC=123;AF=0.0245607;AN=5008;NS=2504;DP=19494;EAS_AF=0.0565;AMR_AF=0.0101;AFR_AF=0.0166;EUR_AF=0.0129;SAS_AF=0.0245;AA=G|||;VT=SNP
7	131838295	rs78309891	C	T	100	PASS	AC=351;AF=0.0700879;AN=5008;NS=2504;DP=18033;EAS_AF=0.0565;AMR_AF=0.0202;AFR_AF=0.1672;EUR_AF=0.0129;SAS_AF=0.047;AA=T|||;VT=SNP
7	131838755	rs79286416	C	G	100	PASS	AC=28;AF=0.00559105;AN=5008;NS=2504;DP=20279;EAS_AF=0;AMR_AF=0.0029;AFR_AF=0;EUR_AF=0.0249;SAS_AF=0.001;AA=C|||;VT=SNP
7	131838756	rs6962290	A	G	100	PASS	AC=673;AF=0.134385;AN=5008;NS=2504;DP=20247;EAS_AF=0.0218;AMR_AF=0.0591;AFR_AF=0.3321;EUR_AF=0.0765;SAS_AF=0.0961;AA=A|||;VT=SNP
7	131838801	rs59313571	A	G	100	PASS	AC=150;AF=0.0299521;AN=5008;NS=2504;DP=19602;EAS_AF=0;AMR_AF=0.0159;AFR_AF=0.0666;EUR_AF=0.0368;SAS_AF=0.0143;AA=A|||;VT=SNP
7	131838981	rs191997240	C	A	100	PASS	AC=20;AF=0.00399361;AN=5008;NS=2504;DP=16844;EAS_AF=0;AMR_AF=0.0101;AFR_AF=0.0008;EUR_AF=0.0089;SAS_AF=0.0031;AA=C|||;VT=SNP
7	131839071	rs75635983	C	T	100	PASS	AC=67;AF=0.0133786;AN=5008;NS=2504;DP=18108;EAS_AF=0.004;AMR_AF=0.0101;AFR_AF=0.0008;EUR_AF=0.0477;SAS_AF=0.0072;AA=C|||;VT=SNP
7	131839851	rs12666252	C	G	100	PASS	AC=2753;AF=0.54972;AN=5008;NS=2504;DP=19055;EAS_AF=0.8294;AMR_AF=0.5677;AFR_AF=0.0825;EUR_AF=0.7724;SAS_AF=0.6513;AA=C|||;VT=SNP
7	131840318	rs73497372	C	T	100	PASS	AC=67;AF=0.0133786;AN=5008;NS=2504;DP=19013;EAS_AF=0;AMR_AF=0.013;AFR_AF=0.0045;EUR_AF=0.0378;SAS_AF=0.0143;AA=C|||;VT=SNP
7	131841170	rs60255521	A	G	100	PASS	AC=152;AF=0.0303514;AN=5008;NS=2504;DP=16782;EAS_AF=0;AMR_AF=0.0159;AFR_AF=0.0673;EUR_AF=0.0378;SAS_AF=0.0143;AA=a|||;VT=SNP
7	131841546	rs34071937	G	T	100	PASS	AC=945;AF=0.188698;AN=5008;NS=2504;DP=19550;EAS_AF=0.0218;AMR_AF=0.1138;AFR_AF=0.4713;EUR_AF=0.1193;SAS_AF=0.1033;AA=G|||;VT=SNP
7	131842082	rs1376292	G	A	100	PASS	AC=944;AF=0.188498;AN=5008;NS=2504;DP=6832;EAS_AF=0.0218;AMR_AF=0.1138;AFR_AF=0.4705;EUR_AF=0.1193;SAS_AF=0.1033;AA=G|||;VT=SNP
7	131842446	rs62469705	T	A	100	PASS	AC=65;AF=0.0129792;AN=5008;NS=2504;DP=17778;EAS_AF=0.001;AMR_AF=0.0144;AFR_AF=0.0008;EUR_AF=0.0169;SAS_AF=0.0368;AA=T|||;VT=SNP
7	131842842	rs9649572	A	T	100	PASS	AC=2538;AF=0.506789;AN=5008;NS=2504;DP=20226;EAS_AF=0.8155;AMR_AF=0.5303;AFR_AF=0.0749;EUR_AF=0.7286;SAS_AF=0.5276;AA=A|||;VT=SNP
7	131843038	rs281880	A	G	100	PASS	AC=4281;AF=0.854832;AN=5008;NS=2504;DP=21755;EAS_AF=0.8958;AMR_AF=0.6945;AFR_AF=0.9924;EUR_AF=0.9016;SAS_AF=0.6922;AA=G|||;VT=SNP
7	131843752	rs73155250	A	T	100	PASS	AC=103;AF=0.0205671;AN=5008;NS=2504;DP=20101;EAS_AF=0;AMR_AF=0.0274;AFR_AF=0.0045;EUR_AF=0.0755;SAS_AF=0.002;AA=A|||;VT=SNP
7	131844187	rs56254512	C	T	100	PASS	AC=55;AF=0.0109824;AN=5008;NS=2504;DP=17492;EAS_AF=0;AMR_AF=0.013;AFR_AF=0.0008;EUR_AF=0.0308;SAS_AF=0.0143;AA=C|||;VT=SNP;EX_TARGET
7	131844784	rs144834523	T	C	100	PASS	AC=9;AF=0.00179712;AN=5008;NS=2504;DP=19236;EAS_AF=0;AMR_AF=0.0014;AFR_AF=0.0008;EUR_AF=0.006;SAS_AF=0.001;AA=T|||;VT=SNP
7	131844887	rs1450884	G	C	100	PASS	AC=2540;AF=0.507188;AN=5008;NS=2504;DP=17828;EAS_AF=0.8185;AMR_AF=0.5303;AFR_AF=0.0749;EUR_AF=0.7286;SAS_AF=0.5266;AA=G|||;VT=SNP
7	131845112	rs9649039	G	T	100	PASS	AC=2533;AF=0.505791;AN=5008;NS=2504;DP=16276;EAS_AF=0.8115;AMR_AF=0.5303;AFR_AF=0.0749;EUR_AF=0.7286;SAS_AF=0.5266;AA=G|||;VT=SNP
7	131845695	rs79008842	C	A	100	PASS	AC=68;AF=0.0135783;AN=5008;NS=2504;DP=19246;EAS_AF=0.001;AMR_AF=0.0144;AFR_AF=0.0015;EUR_AF=0.0348;SAS_AF=0.0204;AA=C|||;VT=SNP
7	131845852	rs281882	G	A	100	PASS	AC=4180;AF=0.834665;AN=5008;NS=2504;DP=16787;EAS_AF=0.8879;AMR_AF=0.7017;AFR_AF=0.9455;EUR_AF=0.9125;SAS_AF=0.6442;AA=A|||;VT=SNP
7	131845999	rs111697653	T	C	100	PASS	AC=68;AF=0.0135783;AN=5008;NS=2504;DP=19306;EAS_AF=0;AMR_AF=0.013;AFR_AF=0.0045;EUR_AF=0.0378;SAS_AF=0.0153;AA=T|||;VT=SNP
7	131846030	rs11761595	G	A	100	PASS	AC=2529;AF=0.504992;AN=5008;NS=2504;DP=19702;EAS_AF=0.8075;AMR_AF=0.5288;AFR_AF=0.0764;EUR_AF=0.7286;SAS_AF=0.5256;AA=G|||;VT=SNP
7	131846541	rs62469707	T	A	100	PASS	AC=64;AF=0.0127796;AN=5008;NS=2504;DP=14290;EAS_AF=0.001;AMR_AF=0.0144;AFR_AF=0.0008;EUR_AF=0.0169;SAS_AF=0.0358;AA=C|||;VT=SNP
7	131847013	rs17166204	A	T	100	PASS	AC=273;AF=0.0545128;AN=5008;NS=2504;DP=20627;EAS_AF=0.0585;AMR_AF=0.0274;AFR_AF=0.1112;EUR_AF=0.0239;SAS_AF=0.0245;AA=A|||;VT=SNP
7	131847544	rs79879697	G	A	100	PASS	AC=39;AF=0.00778754;AN=5008;NS=2504;DP=16618;EAS_AF=0.001;AMR_AF=0.0086;AFR_AF=0;EUR_AF=0.0249;SAS_AF=0.0072;AA=G|||;VT=SNP
7	131848018	rs117310925	C	T	100	PASS	AC=21;AF=0.00419329;AN=5008;NS=2504;DP=18412;EAS_AF=0;AMR_AF=0.0101;AFR_AF=0;EUR_AF=0.0139;SAS_AF=0;AA=C|||;VT=SNP
7	131848396	rs1376293	A	G	100	PASS	AC=4309;AF=0.860423;AN=5008;NS=2504;DP=20184;EAS_AF=0.8958;AMR_AF=0.7061;AFR_AF=0.9939;EUR_AF=0.9135;SAS_AF=0.6984;AA=G|||;VT=SNP
7	131848537	rs6945535	C	G	100	PASS	AC=529;AF=0.105631;AN=5008;NS=2504;DP=20682;EAS_AF=0.1181;AMR_AF=0.1715;AFR_AF=0.0106;EUR_AF=0.167;SAS_AF=0.1115;AA=C|||;VT=SNP
7	131848579	rs10954363	T	C	100	PASS	AC=2595;AF=0.518171;AN=5008;NS=2504;DP=21195;EAS_AF=0.8194;AMR_AF=0.5303;AFR_AF=0.115;EUR_AF=0.7326;SAS_AF=0.5235;AA=T|||;VT=SNP
7	131848893	rs113388134	G	A	100	PASS	AC=34;AF=0.00678914;AN=5008;NS=2504;DP=18073;EAS_AF=0;AMR_AF=0.0173;AFR_AF=0;EUR_AF=0.0189;SAS_AF=0.0031;AA=G|||;VT=SNP;EX_TARGET
7	131849204	rs896167	T	A	100	PASS	AC=4085;AF=0.815695;AN=5008;NS=2504;DP=15609;EAS_AF=0.8978;AMR_AF=0.6369;AFR_AF=0.9871;EUR_AF=0.7753;SAS_AF=0.6677;AA=A|||;VT=SNP
7	131849276	rs117408584	C	A	100	PASS	AC=121;AF=0.0241613;AN=5008;NS=2504;DP=13875;EAS_AF=0.0427;AMR_AF=0.0072;AFR_AF=0.0076;EUR_AF=0.0119;SAS_AF=0.0521;AA=C|||;VT=SNP
7	131849576	rs73155256	G	A	100	PASS	AC=100;AF=0.0199681;AN=5008;NS=2504;DP=16621;EAS_AF=0.001;AMR_AF=0.0245;AFR_AF=0.0053;EUR_AF=0.0726;SAS_AF=0.002;AA=G|||;VT=SNP
7	131849670	rs896169	C	A	100	PASS	AC=3366;AF=0.672125;AN=5008;NS=2504;DP=19128;EAS_AF=0.6111;AMR_AF=0.5735;AFR_AF=0.764;EUR_AF=0.7336;SAS_AF=0.6176;AA=A|||;VT=SNP
7	131849776	rs145860702	G	T	100	PASS	AC=22;AF=0.00439297;AN=5008;NS=2504;DP=18405;EAS_AF=0;AMR_AF=0.0101;AFR_AF=0;EUR_AF=0.0139;SAS_AF=0.001;AA=G|||;VT=SNP
7	131849981	rs17166207	A	G	100	PASS	AC=862;AF=0.172125;AN=5008;NS=2504;DP=21130;EAS_AF=0.0169;AMR_AF=0.0836;AFR_AF=0.4675;EUR_AF=0.0606;SAS_AF=0.1104;AA=A|||;VT=SNP;EX_TARGET
7	131850492	rs12534587	C	A	100	PASS	AC=692;AF=0.138179;AN=5008;NS=2504;DP=16141;EAS_AF=0.1032;AMR_AF=0.2896;AFR_AF=0.0068;EUR_AF=0.0984;SAS_AF=0.2853;AA=C|||;VT=SNP
7	131850580	rs28480290	T	C	100	PASS	AC=520;AF=0.103834;AN=5008;NS=2504;DP=17727;EAS_AF=0.0169;AMR_AF=0.0447;AFR_AF=0.2708;EUR_AF=0.0268;SAS_AF=0.089;AA=T|||;VT=SNP
7	131851256	rs7794234	C	T	100	PASS	AC=269;AF=0.0537141;AN=5008;NS=2504;DP=19071;EAS_AF=0;AMR_AF=0.0346;AFR_AF=0.1014;EUR_AF=0.0865;SAS_AF=0.0245;AA=C|||;VT=SNP
7	131851395	rs112430266	G	T	100	PASS	AC=81;AF=0.0161741;AN=5008;NS=2504;DP=16356;EAS_AF=0.0169;AMR_AF=0.0202;AFR_AF=0;EUR_AF=0.0229;SAS_AF=0.0276;AA=G|||;VT=SNP
7	131851511	rs4731852	A	G	100	PASS	AC=4985;AF=0.995407;AN=5008;NS=2504;DP=17865;EAS_AF=1;AMR_AF=0.987;AFR_AF=1;EUR_AF=0.9871;SAS_AF=0.999;AA=G|||;VT=SNP
7	131851873	rs6975484	A	T	100	PASS	AC=2040;AF=0.407348;AN=5008;NS=2504;DP=19781;EAS_AF=0.5536;AMR_AF=0.4236;AFR_AF=0.1498;EUR_AF=0.5616;SAS_AF=0.4346;AA=A|||;VT=SNP
7	131852112	rs12386585	C	G	100	PASS	AC=1078;AF=0.215256;AN=5008;NS=2504;DP=16589;EAS_AF=0.0367;AMR_AF=0.1095;AFR_AF=0.5477;EUR_AF=0.0785;SAS_AF=0.1656;AA=G|||;VT=SNP
7	131852168	rs12386586	C	G	100	PASS	AC=1076;AF=0.214856;AN=5008;NS=2504;DP=15193;EAS_AF=0.0367;AMR_AF=0.1095;AFR_AF=0.5461;EUR_AF=0.0785;SAS_AF=0.1656;AA=C|||;VT=SNP
7	131852272	rs117985931	A	G	100	PASS	AC=9;AF=0.00179712;AN=5008;NS=2504;DP=16758;EAS_AF=0;AMR_AF=0.0029;AFR_AF=0.0008;EUR_AF=0.006;SAS_AF=0;AA=A|||;VT=SNP
7	131852299	rs12386646	T	A	100	PASS	AC=1235;AF=0.246605;AN=5008;NS=2504;DP=15859;EAS_AF=0.0367;AMR_AF=0.1398;AFR_AF=0.5658;EUR_AF=0.166;SAS_AF=0.1902;AA=A|||;VT=SNP
7	131852313	rs12386587	C	A	100	PASS	AC=1212;AF=0.242013;AN=5008;NS=2504;DP=16245;EAS_AF=0.0367;AMR_AF=0.1398;AFR_AF=0.5484;EUR_AF=0.166;SAS_AF=0.1902;AA=A|||;VT=SNP
7	131852406	rs12386694	A	G	100	PASS	AC=1550;AF=0.309505;AN=5008;NS=2504;DP=17663;EAS_AF=0.0367;AMR_AF=0.1556;AFR_AF=0.7943;EUR_AF=0.168;SAS_AF=0.1902;AA=G|||;VT=SNP
7	131852610	rs10251791	T	C	100	PASS	AC=1515;AF=0.302516;AN=5008;NS=2504;DP=17601;EAS_AF=0.0367;AMR_AF=0.1499;AFR_AF=0.7716;EUR_AF=0.167;SAS_AF=0.1902;AA=C|||;VT=SNP
7	131852662	rs55987912	A	G	100	PASS	AC=1236;AF=0.246805;AN=5008;NS=2504;DP=19633;EAS_AF=0.0367;AMR_AF=0.1398;AFR_AF=0.5666;EUR_AF=0.166;SAS_AF=0.1902;AA=A|||;VT=SNP
7	131852771	rs76659245	G	A	100	PASS	AC=28;AF=0.00559105;AN=5008;NS=2504;DP=22286;EAS_AF=0;AMR_AF=0.0101;AFR_AF=0.0008;EUR_AF=0.0179;SAS_AF=0.002;AA=G|||;VT=SNP
7	131852910	rs11763166	G	A	100	PASS	AC=2059;AF=0.411142;AN=5008;NS=2504;DP=22431;EAS_AF=0.5486;AMR_AF=0.4265;AFR_AF=0.1672;EUR_AF=0.5596;SAS_AF=0.4356;AA=G|||;VT=SNP
7	131852984	rs7777156	C	T	100	PASS	AC=1203;AF=0.240216;AN=5008;NS=2504;DP=19455;EAS_AF=0.0367;AMR_AF=0.1369;AFR_AF=0.5439;EUR_AF=0.166;SAS_AF=0.1892;AA=T|||;VT=SNP
7	131853432	rs79790908	C	A	100	PASS	AC=135;AF=0.0269569;AN=5008;NS=2504;DP=20446;EAS_AF=0;AMR_AF=0.0288;AFR_AF=0.0023;EUR_AF=0.0875;SAS_AF=0.0245;AA=C|||;VT=SNP
7	131853601	rs12386622	G	A	100	PASS	AC=1266;AF=0.252796;AN=5008;NS=2504;DP=20014;EAS_AF=0.0367;AMR_AF=0.1427;AFR_AF=0.587;EUR_AF=0.166;SAS_AF=0.1912;AA=A|||;VT=SNP
7	131853654	rs7800692	T	C	100	PASS	AC=1548;AF=0.309105;AN=5008;NS=2504;DP=18962;EAS_AF=0.0367;AMR_AF=0.1556;AFR_AF=0.7935;EUR_AF=0.168;SAS_AF=0.1892;AA=C|||;VT=SNP
7	131853816	rs7782124	G	T	100	PASS	AC=1746;AF=0.348642;AN=5008;NS=2504;DP=19183;EAS_AF=0.1577;AMR_AF=0.3963;AFR_AF=0.525;EUR_AF=0.1769;SAS_AF=0.4499;AA=G|||;VT=SNP
7	131853832	rs79434268	G	A	100	PASS	AC=158;AF=0.0315495;AN=5008;NS=2504;DP=19632;EAS_AF=0;AMR_AF=0.0303;AFR_AF=0.0197;EUR_AF=0.0865;SAS_AF=0.0245;AA=G|||;VT=SNP
7	131854123	rs35679562	G	A	100	PASS	AC=1986;AF=0.396565;AN=5008;NS=2504;DP=18463;EAS_AF=0.1587;AMR_AF=0.4395;AFR_AF=0.5961;EUR_AF=0.2664;SAS_AF=0.4755;AA=A|||;VT=SNP
7	131854130	rs35454736	G	A	100	PASS	AC=1995;AF=0.398363;AN=5008;NS=2504;DP=18310;EAS_AF=0.1587;AMR_AF=0.4424;AFR_AF=0.6014;EUR_AF=0.2664;SAS_AF=0.4755;AA=A|||;VT=SNP
7	131854143	rs35253793	A	G	100	PASS	AC=1995;AF=0.398363;AN=5008;NS=2504;DP=18362;EAS_AF=0.1587;AMR_AF=0.4424;AFR_AF=0.6014;EUR_AF=0.2664;SAS_AF=0.4755;AA=A|||;VT=SNP
7	131854150	rs35701875	G	A	100	PASS	AC=1995;AF=0.398363;AN=5008;NS=2504;DP=18486;EAS_AF=0.1587;AMR_AF=0.4424;AFR_AF=0.6014;EUR_AF=0.2664;SAS_AF=0.4755;AA=A|||;VT=SNP
7	131854349	rs7782558	A	G	100	PASS	AC=1990;AF=0.397364;AN=5008;NS=2504;DP=21410;EAS_AF=0.1577;AMR_AF=0.4409;AFR_AF=0.6006;EUR_AF=0.2654;SAS_AF=0.4744;AA=A|||;VT=SNP
7	131854492	rs7782869	A	G	100	PASS	AC=1990;AF=0.397364;AN=5008;NS=2504;DP=16282;EAS_AF=0.1577;AMR_AF=0.4409;AFR_AF=0.6006;EUR_AF=0.2654;SAS_AF=0.4744;AA=G|||;VT=SNP
7	131854584	rs7786869	G	A	100	PASS	AC=1986;AF=0.396565;AN=5008;NS=2504;DP=17962;EAS_AF=0.1577;AMR_AF=0.4366;AFR_AF=0.6006;EUR_AF=0.2654;SAS_AF=0.4734;AA=A|||;VT=SNP
7	131854619	rs57305701	C	T	100	PASS	AC=172;AF=0.034345;AN=5008;NS=2504;DP=18431;EAS_AF=0;AMR_AF=0.0317;AFR_AF=0.0303;EUR_AF=0.0855;SAS_AF=0.0245;AA=C|||;VT=SNP
7	131855134	rs12537017	T	C	100	PASS	AC=2009;AF=0.401158;AN=5008;NS=2504;DP=18234;EAS_AF=0.1577;AMR_AF=0.451;AFR_AF=0.6006;EUR_AF=0.2724;SAS_AF=0.4796;AA=C|||;VT=SNP
7	131855141	rs10954364	T	C	100	PASS	AC=2042;AF=0.407748;AN=5008;NS=2504;DP=18143;EAS_AF=0.1577;AMR_AF=0.451;AFR_AF=0.6248;EUR_AF=0.2734;SAS_AF=0.4796;AA=C|||;VT=SNP
7	131855165	rs10954365	A	G	100	PASS	AC=2011;AF=0.401558;AN=5008;NS=2504;DP=18678;EAS_AF=0.1577;AMR_AF=0.451;AFR_AF=0.6014;EUR_AF=0.2734;SAS_AF=0.4796;AA=G|||;VT=SNP
7	131855343	rs10274815	A	T	100	PASS	AC=4304;AF=0.859425;AN=5008;NS=2504;DP=19960;EAS_AF=0.7183;AMR_AF=0.866;AFR_AF=0.9463;EUR_AF=0.828;SAS_AF=0.9151;AA=T|||;VT=SNP
7	131855368	rs10954366	G	A	100	PASS	AC=1836;AF=0.366613;AN=5008;NS=2504;DP=19238;EAS_AF=0.1577;AMR_AF=0.4193;AFR_AF=0.5696;EUR_AF=0.1869;SAS_AF=0.455;AA=G|||;VT=SNP
7	131855446	rs73499327	C	T	100	PASS	AC=554;AF=0.110623;AN=5008;NS=2504;DP=17591;EAS_AF=0.0169;AMR_AF=0.0663;AFR_AF=0.2284;EUR_AF=0.1064;SAS_AF=0.0838;AA=T|||;VT=SNP
7	131855508	rs17166213	G	C	100	PASS	AC=173;AF=0.0345447;AN=5008;NS=2504;DP=20221;EAS_AF=0;AMR_AF=0.0317;AFR_AF=0.0303;EUR_AF=0.0865;SAS_AF=0.0245;AA=C|||;VT=SNP
7	131855669	rs7341538	T	C	100	PASS	AC=2024;AF=0.404153;AN=5008;NS=2504;DP=20375;EAS_AF=0.1577;AMR_AF=0.4539;AFR_AF=0.5998;EUR_AF=0.2843;SAS_AF=0.4816;AA=C|||;VT=SNP
7	131855693	rs59721636	C	T	100	PASS	AC=544;AF=0.108626;AN=5008;NS=2504;DP=18396;EAS_AF=0.0169;AMR_AF=0.0634;AFR_AF=0.2224;EUR_AF=0.1064;SAS_AF=0.0838;AA=C|||;VT=SNP
7	131855967	rs13231300	T	C	100	PASS	AC=1530;AF=0.305511;AN=5008;NS=2504;DP=23976;EAS_AF=0.1409;AMR_AF=0.389;AFR_AF=0.4244;EUR_AF=0.168;SAS_AF=0.3967;AA=T|||;VT=SNP
7	131856200	rs147390657	G	A	100	PASS	AC=10;AF=0.00199681;AN=5008;NS=2504;DP=19735;EAS_AF=0;AMR_AF=0.0014;AFR_AF=0;EUR_AF=0.008;SAS_AF=0.001;AA=G|||;VT=SNP
7	131856213	rs7341474	C	G	100	PASS	AC=172;AF=0.034345;AN=5008;NS=2504;DP=20031;EAS_AF=0;AMR_AF=0.0317;AFR_AF=0.0303;EUR_AF=0.0855;SAS_AF=0.0245;AA=C|||;VT=SNP
7	131856269	rs12707027	C	T	100	PASS	AC=1318;AF=0.263179;AN=5008;NS=2504;DP=20523;EAS_AF=0.0357;AMR_AF=0.1427;AFR_AF=0.6362;EUR_AF=0.1571;SAS_AF=0.1881;AA=T|||;VT=SNP
7	131856385	rs73499334	C	T	100	PASS	AC=172;AF=0.034345;AN=5008;NS=2504;DP=20563;EAS_AF=0;AMR_AF=0.0317;AFR_AF=0.0303;EUR_AF=0.0855;SAS_AF=0.0245;AA=C|||;VT=SNP
7	131856404	rs76698892	T	C	100	PASS	AC=172;AF=0.034345;AN=5008;NS=2504;DP=20285;EAS_AF=0;AMR_AF=0.0317;AFR_AF=0.0303;EUR_AF=0.0855;SAS_AF=0.0245;AA=C|||;VT=SNP
7	131856405	rs78447978	G	A	100	PASS	AC=172;AF=0.034345;AN=5008;NS=2504;DP=20239;EAS_AF=0;AMR_AF=0.0317;AFR_AF=0.0303;EUR_AF=0.0855;SAS_AF=0.0245;AA=G|||;VT=SNP
7	131856536	rs9641933	T	G	100	PASS	AC=1529;AF=0.305312;AN=5008;NS=2504;DP=21319;EAS_AF=0.1399;AMR_AF=0.3919;AFR_AF=0.4024;EUR_AF=0.1809;SAS_AF=0.411;AA=T|||;VT=SNP
7	131856656	rs73499335	C	T	100	PASS	AC=176;AF=0.0351438;AN=5008;NS=2504;DP=21950;EAS_AF=0;AMR_AF=0.0317;AFR_AF=0.0303;EUR_AF=0.0895;SAS_AF=0.0245;AA=C|||;VT=SNP
7	131856855	rs73499337	C	A	100	PASS	AC=167;AF=0.0333466;AN=5008;NS=2504;DP=18012;EAS_AF=0;AMR_AF=0.0317;AFR_AF=0.0272;EUR_AF=0.0855;SAS_AF=0.0235;AA=A|||;VT=SNP
7	131857419	rs73723715	C	A	100	PASS	AC=352;AF=0.0702875;AN=5008;NS=2504;DP=14636;EAS_AF=0.0149;AMR_AF=0.0519;AFR_AF=0.1377;EUR_AF=0.0785;SAS_AF=0.0409;AA=C|||;VT=SNP
7	131857498	rs13235860	T	G	100	PASS	AC=68;AF=0.0135783;AN=5008;NS=2504;DP=11883;EAS_AF=0;AMR_AF=0.0216;AFR_AF=0.003;EUR_AF=0.0368;SAS_AF=0.0123;AA=T|||;VT=SNP
7	131857698	rs17166214	G	T	100	PASS	AC=431;AF=0.0860623;AN=5008;NS=2504;DP=16375;EAS_AF=0.0109;AMR_AF=0.0375;AFR_AF=0.2458;EUR_AF=0.0368;SAS_AF=0.0327;AA=T|||;VT=SNP
7	131857841	rs7802114	A	G	100	PASS	AC=1128;AF=0.22524;AN=5008;NS=2504;DP=17631;EAS_AF=0.245;AMR_AF=0.3429;AFR_AF=0.3192;EUR_AF=0.0437;SAS_AF=0.181;AA=A|||;VT=SNP
7	131857865	rs7785277	T	C	100	PASS	AC=1607;AF=0.320887;AN=5008;NS=2504;DP=17816;EAS_AF=0.2748;AMR_AF=0.389;AFR_AF=0.5809;EUR_AF=0.0616;SAS_AF=0.2352;AA=T|||;VT=SNP
7	131857897	rs55778272	T	C	100	PASS	AC=77;AF=0.0153754;AN=5008;NS=2504;DP=18477;EAS_AF=0;AMR_AF=0.0159;AFR_AF=0.003;EUR_AF=0.0408;SAS_AF=0.0215;AA=T|||;VT=SNP
7	131857981	rs6970197	G	A	100	PASS	AC=998;AF=0.199281;AN=5008;NS=2504;DP=19533;EAS_AF=0.1935;AMR_AF=0.2579;AFR_AF=0.2943;EUR_AF=0.0755;SAS_AF=0.1626;AA=A|||;VT=SNP
7	131858220	rs55733016	C	T	100	PASS	AC=65;AF=0.0129792;AN=5008;NS=2504;DP=19976;EAS_AF=0;AMR_AF=0.0274;AFR_AF=0.0053;EUR_AF=0.0328;SAS_AF=0.0061;AA=C|||;VT=SNP
7	131858303	rs62469710	A	G	100	PASS	AC=71;AF=0.0141773;AN=5008;NS=2504;DP=17873;EAS_AF=0;AMR_AF=0.0245;AFR_AF=0.0023;EUR_AF=0.0209;SAS_AF=0.0307;AA=A|||;VT=SNP
7	131858414	rs12531350	A	G	100	PASS	AC=55;AF=0.0109824;AN=5008;NS=2504;DP=20954;EAS_AF=0;AMR_AF=0.036;AFR_AF=0.0015;EUR_AF=0.0278;SAS_AF=0;AA=A|||;VT=SNP
7	131859077	rs10277421	T	C	100	PASS	AC=3975;AF=0.79373;AN=5008;NS=2504;DP=19087;EAS_AF=0.6935;AMR_AF=0.7205;AFR_AF=0.9788;EUR_AF=0.6093;SAS_AF=0.8885;AA=C|||;VT=SNP
7	131859162	rs80172977	G	A	100	PASS	AC=85;AF=0.0169728;AN=5008;NS=2504;DP=20158;EAS_AF=0.002;AMR_AF=0.0216;AFR_AF=0.0061;EUR_AF=0.0308;SAS_AF=0.0297;AA=G|||;VT=SNP
7	131859395	rs9649040	G	T	100	PASS	AC=823;AF=0.164337;AN=5008;NS=2504;DP=18676;EAS_AF=0.2004;AMR_AF=0.0994;AFR_AF=0.0779;EUR_AF=0.1213;SAS_AF=0.3344;AA=g|||;VT=SNP
7	131859496	rs7808586	G	A	100	PASS	AC=3956;AF=0.789936;AN=5008;NS=2504;DP=19584;EAS_AF=0.6915;AMR_AF=0.7205;AFR_AF=0.9788;EUR_AF=0.6083;SAS_AF=0.8722;AA=A|||;VT=SNP;EX_TARGET
7	131859678	rs13232207	G	T	100	PASS	AC=488;AF=0.0974441;AN=5008;NS=2504;DP=18715;EAS_AF=0.2341;AMR_AF=0.2378;AFR_AF=0.003;EUR_AF=0.0199;SAS_AF=0.0644;AA=G|||;VT=SNP;EX_TARGET
7	131859817	rs35136321	A	G	100	PASS	AC=1595;AF=0.31849;AN=5008;NS=2504;DP=21381;EAS_AF=0.376;AMR_AF=0.4697;AFR_AF=0.2428;EUR_AF=0.2913;SAS_AF=0.2822;AA=A|||;VT=SNP
7	131860127	rs17166216	T	C	100	PASS	AC=525;AF=0.104832;AN=5008;NS=2504;DP=19833;EAS_AF=0.2133;AMR_AF=0.0447;AFR_AF=0.0015;EUR_AF=0.0567;SAS_AF=0.2249;AA=T|||;VT=SNP
7	131860461	rs62469711	T	G	100	PASS	AC=79;AF=0.0157748;AN=5008;NS=2504;DP=17322;EAS_AF=0;AMR_AF=0.0173;AFR_AF=0.003;EUR_AF=0.0497;SAS_AF=0.0133;AA=T|||;VT=SNP
7	131860487	rs6943549	C	A	100	PASS	AC=627;AF=0.1252;AN=5008;NS=2504;DP=17790;EAS_AF=0.0169;AMR_AF=0.0764;AFR_AF=0.2133;EUR_AF=0.1004;SAS_AF=0.1779;AA=C|||;VT=SNP
7	131860598	rs66489121	G	A	100	PASS	AC=758;AF=0.151358;AN=5008;NS=2504;DP=20164;EAS_AF=0.1319;AMR_AF=0.1671;AFR_AF=0.0825;EUR_AF=0.2117;SAS_AF=0.1912;AA=G|||;VT=SNP
7	131860973	rs57825190	C	T	100	PASS	AC=749;AF=0.149561;AN=5008;NS=2504;DP=19507;EAS_AF=0.1329;AMR_AF=0.1657;AFR_AF=0.0802;EUR_AF=0.2097;SAS_AF=0.1871;AA=C|||;VT=SNP
7	131861337	rs79616812	A	G	100	PASS	AC=137;AF=0.0273562;AN=5008;NS=2504;DP=27445;EAS_AF=0.0099;AMR_AF=0.013;AFR_AF=0.0068;EUR_AF=0.0388;SAS_AF=0.0716;AA=A|||;VT=SNP
7	131861415	rs7782294	A	G	100	PASS	AC=1428;AF=0.285144;AN=5008;NS=2504;DP=32182;EAS_AF=0.2788;AMR_AF=0.1484;AFR_AF=0.4062;EUR_AF=0.1571;SAS_AF=0.3569;AA=a|||;VT=SNP
7	131861540	rs186383884	T	G	100	PASS	AC=605;AF=0.120807;AN=5008;NS=2504;DP=33726;EAS_AF=0.2292;AMR_AF=0.2536;AFR_AF=0.0862;EUR_AF=0.0209;SAS_AF=0.0644;AA=T|||;VT=SNP
7	131861720	rs3734996	G	A	100	PASS	AC=2499;AF=0.499002;AN=5008;NS=2504;DP=31332;EAS_AF=0.377;AMR_AF=0.5749;AFR_AF=0.5734;EUR_AF=0.4503;SAS_AF=0.5204;AA=A|||;VT=SNP
7	131861733	rs3734995	T	A	100	PASS	AC=1554;AF=0.310304;AN=5008;NS=2504;DP=31716;EAS_AF=0.244;AMR_AF=0.3588;AFR_AF=0.4365;EUR_AF=0.1839;SAS_AF=0.3037;AA=T|||;VT=SNP
7	131861813	rs111747337	C	T	100	PASS	AC=929;AF=0.185503;AN=5008;NS=2504;DP=31515;EAS_AF=0.1319;AMR_AF=0.2147;AFR_AF=0.1278;EUR_AF=0.2664;SAS_AF=0.2147;AA=C|||;VT=SNP
7	131862283	rs77253071	C	T	100	PASS	AC=604;AF=0.120607;AN=5008;NS=2504;DP=17252;EAS_AF=0.2272;AMR_AF=0.2536;AFR_AF=0.0855;EUR_AF=0.0229;SAS_AF=0.0644;AA=C|||;VT=SNP
7	131862444	rs7807353	C	T	100	PASS	AC=654;AF=0.130591;AN=5008;NS=2504;DP=18028;EAS_AF=0.0169;AMR_AF=0.0778;AFR_AF=0.2216;EUR_AF=0.1034;SAS_AF=0.1902;AA=C|||;VT=SNP
7	131862530	rs3734992	G	T	100	PASS	AC=920;AF=0.183706;AN=5008;NS=2504;DP=19897;EAS_AF=0.131;AMR_AF=0.2147;AFR_AF=0.1316;EUR_AF=0.2614;SAS_AF=0.2065;AA=G|||;VT=SNP
7	131862710	rs3734991	G	A	100	PASS	AC=1700;AF=0.339457;AN=5008;NS=2504;DP=15300;EAS_AF=0.2808;AMR_AF=0.428;AFR_AF=0.3805;EUR_AF=0.2346;SAS_AF=0.3896;AA=G|||;VT=SNP
7	131862977	rs59444396	G	A	100	PASS	AC=179;AF=0.0357428;AN=5008;NS=2504;DP=18870;EAS_AF=0.0268;AMR_AF=0.0115;AFR_AF=0.0469;EUR_AF=0.0239;SAS_AF=0.0593;AA=G|||;VT=SNP
7	131862995	rs76255548	C	T	100	PASS	AC=52;AF=0.0103834;AN=5008;NS=2504;DP=17867;EAS_AF=0.001;AMR_AF=0.0029;AFR_AF=0;EUR_AF=0.0219;SAS_AF=0.0276;AA=C|||;VT=SNP
7	131864059	rs73155260	T	C	100	PASS	AC=646;AF=0.128994;AN=5008;NS=2504;DP=26553;EAS_AF=0.0536;AMR_AF=0.0677;AFR_AF=0.2806;EUR_AF=0.0924;SAS_AF=0.0828;AA=T|||;VT=SNP
7	131864104	rs113541749	G	A	100	PASS	AC=551;AF=0.110024;AN=5008;NS=2504;DP=27016;EAS_AF=0.0546;AMR_AF=0.0447;AFR_AF=0.3185;EUR_AF=0.0348;SAS_AF=0.0092;AA=G|||;VT=SNP
7	131864249	rs57986525	T	C	100	PASS	AC=1072;AF=0.214058;AN=5008;NS=2504;DP=23610;EAS_AF=0.0546;AMR_AF=0.1282;AFR_AF=0.5091;EUR_AF=0.1491;SAS_AF=0.1074;AA=C|||;VT=SNP
7	131864379	rs57665981	A	G	100	PASS	AC=923;AF=0.184305;AN=5008;NS=2504;DP=24433;EAS_AF=0.0536;AMR_AF=0.1037;AFR_AF=0.5061;EUR_AF=0.0905;SAS_AF=0.0378;AA=A|||;VT=SNP
7	131864407	rs3734990	G	A	100	PASS	AC=563;AF=0.11242;AN=5008;NS=2504;DP=22915;EAS_AF=0.0526;AMR_AF=0.0461;AFR_AF=0.3253;EUR_AF=0.0348;SAS_AF=0.0133;AA=G|||;VT=SNP
7	131864591	rs3734989	T	C	100	PASS	AC=3918;AF=0.782348;AN=5008;NS=2504;DP=17133;EAS_AF=0.6329;AMR_AF=0.7305;AFR_AF=0.9803;EUR_AF=0.6133;SAS_AF=0.8793;AA=C|||;VT=SNP;EX_TARGET
7	131865044	rs79877622	C	T	100	PASS	AC=212;AF=0.0423323;AN=5008;NS=2504;DP=20455;EAS_AF=0.0089;AMR_AF=0.2406;AFR_AF=0.0023;EUR_AF=0.0159;SAS_AF=0.0174;AA=C|||;VT=SNP
7	131865092	rs896170	T	C	100	PASS	AC=817;AF=0.163139;AN=5008;NS=2504;DP=20301;EAS_AF=0.122;AMR_AF=0.1816;AFR_AF=0.0446;EUR_AF=0.2863;SAS_AF=0.226;AA=T|||;VT=SNP
7	131865683	rs7809724	T	C	100	PASS	AC=362;AF=0.0722843;AN=5008;NS=2504;DP=21918;EAS_AF=0;AMR_AF=0.0576;AFR_AF=0.18;EUR_AF=0.0567;SAS_AF=0.0276;AA=T|||;VT=SNP
7	131865950	rs17803876	A	T	100	PASS	AC=164;AF=0.0327476;AN=5008;NS=2504;DP=17511;EAS_AF=0;AMR_AF=0.0259;AFR_AF=0.003;EUR_AF=0.0636;SAS_AF=0.0798;AA=A|||;VT=SNP
7	131865959	rs144427530	T	C	100	PASS	AC=57;AF=0.0113818;AN=5008;NS=2504;DP=17937;EAS_AF=0;AMR_AF=0.0115;AFR_AF=0.0015;EUR_AF=0.0368;SAS_AF=0.0102;AA=T|||;VT=SNP
7	131866206	rs17166227	C	T	100	PASS	AC=358;AF=0.0714856;AN=5008;NS=2504;DP=17998;EAS_AF=0;AMR_AF=0.0576;AFR_AF=0.1785;EUR_AF=0.0567;SAS_AF=0.0256;AA=C|||;VT=SNP;EX_TARGET
7	131866716	rs3734986	C	G	100	PASS	AC=783;AF=0.15635;AN=5008;NS=2504;DP=20908;EAS_AF=0.1389;AMR_AF=0.2939;AFR_AF=0.2352;EUR_AF=0.0586;SAS_AF=0.0706;AA=C|||;VT=SNP
7	131866817	rs3734985	A	G	100	PASS	AC=1113;AF=0.222244;AN=5008;NS=2504;DP=18589;EAS_AF=0.3254;AMR_AF=0.0965;AFR_AF=0.205;EUR_AF=0.0924;SAS_AF=0.362;AA=G|||;VT=SNP
7	131866833	rs3734984	A	G	100	PASS	AC=944;AF=0.188498;AN=5008;NS=2504;DP=18941;EAS_AF=0.3254;AMR_AF=0.0922;AFR_AF=0.0802;EUR_AF=0.0924;SAS_AF=0.3609;AA=A|||;VT=SNP
7	131866972	rs3734983	A	G	100	PASS	AC=1384;AF=0.276358;AN=5008;NS=2504;DP=22126;EAS_AF=0.2579;AMR_AF=0.4207;AFR_AF=0.2526;EUR_AF=0.2614;SAS_AF=0.2403;AA=G|||;VT=SNP
7	131867422	rs66521955	A	G	100	PASS	AC=786;AF=0.156949;AN=5008;NS=2504;DP=20569;EAS_AF=0.1379;AMR_AF=0.2939;AFR_AF=0.2368;EUR_AF=0.0586;SAS_AF=0.0726;AA=A|||;VT=SNP
7	131867514	rs117974522	G	A	100	PASS	AC=42;AF=0.00838658;AN=5008;NS=2504;DP=19574;EAS_AF=0;AMR_AF=0.0086;AFR_AF=0;EUR_AF=0.0199;SAS_AF=0.0164;AA=G|||;VT=SNP
7	131867771	rs6950452	T	C	100	PASS	AC=815;AF=0.16274;AN=5008;NS=2504;DP=19643;EAS_AF=0.12;AMR_AF=0.1787;AFR_AF=0.0893;EUR_AF=0.2584;SAS_AF=0.1963;AA=T|||;VT=SNP
7	131867842	rs6968634	G	A	100	PASS	AC=3903;AF=0.779353;AN=5008;NS=2504;DP=21054;EAS_AF=0.6498;AMR_AF=0.7161;AFR_AF=0.9788;EUR_AF=0.6093;SAS_AF=0.863;AA=A|||;VT=SNP
7	131867984	rs6950909	T	C	100	PASS	AC=1728;AF=0.345048;AN=5008;NS=2504;DP=20526;EAS_AF=0.2569;AMR_AF=0.4726;AFR_AF=0.4236;EUR_AF=0.3171;SAS_AF=0.2679;AA=T|||;VT=SNP
7	131868082	rs6951072	T	C	100	PASS	AC=2698;AF=0.538738;AN=5008;NS=2504;DP=19168;EAS_AF=0.5774;AMR_AF=0.5663;AFR_AF=0.5197;EUR_AF=0.4155;SAS_AF=0.6319;AA=N|||;VT=SNP
7	131868216	rs76538396	G	A	100	PASS	AC=31;AF=0.0061901;AN=5008;NS=2504;DP=19033;EAS_AF=0;AMR_AF=0;AFR_AF=0;EUR_AF=0.0308;SAS_AF=0;AA=G|||;VT=SNP
7	131868369	rs6969478	G	A	100	PASS	AC=182;AF=0.0363419;AN=5008;NS=2504;DP=20943;EAS_AF=0.002;AMR_AF=0.0476;AFR_AF=0.0484;EUR_AF=0.0557;SAS_AF=0.0276;AA=G|||;VT=SNP
7	131868482	rs62469714	C	A	100	PASS	AC=165;AF=0.0329473;AN=5008;NS=2504;DP=18301;EAS_AF=0;AMR_AF=0.0259;AFR_AF=0.003;EUR_AF=0.0646;SAS_AF=0.0798;AA=C|||;VT=SNP
7	131868848	rs62469715	G	A	100	PASS	AC=111;AF=0.0221645;AN=5008;NS=2504;DP=18855;EAS_AF=0;AMR_AF=0.0259;AFR_AF=0.003;EUR_AF=0.0646;SAS_AF=0.0245;AA=G|||;VT=SNP
7	131868916	rs12536984	C	A	100	PASS	AC=950;AF=0.189696;AN=5008;NS=2504;DP=17660;EAS_AF=0.3046;AMR_AF=0.0951;AFR_AF=0.0961;EUR_AF=0.0944;SAS_AF=0.363;AA=C|||;VT=SNP
7	131869557	rs73155266	G	A	100	PASS	AC=863;AF=0.172324;AN=5008;NS=2504;DP=20658;EAS_AF=0.1369;AMR_AF=0.2767;AFR_AF=0.2625;EUR_AF=0.0686;SAS_AF=0.1196;AA=A|||;VT=SNP
7	131869722	rs60677458	C	G	100	PASS	AC=391;AF=0.0780751;AN=5008;NS=2504;DP=20496;EAS_AF=0.0546;AMR_AF=0.0403;AFR_AF=0.1989;EUR_AF=0.0348;SAS_AF=0.0102;AA=C|||;VT=SNP
7	131870342	rs60307877	C	A	100	PASS	AC=1203;AF=0.240216;AN=5008;NS=2504;DP=18851;EAS_AF=0.1567;AMR_AF=0.3256;AFR_AF=0.3971;EUR_AF=0.1074;SAS_AF=0.1902;AA=C|||;VT=SNP
7	131870427	rs10280981	T	C	100	PASS	AC=3176;AF=0.634185;AN=5008;NS=2504;DP=20831;EAS_AF=0.5387;AMR_AF=0.5403;AFR_AF=0.9342;EUR_AF=0.3628;SAS_AF=0.6728;AA=C|||;VT=SNP
7	131870544	rs56211734	C	T	100	PASS	AC=1205;AF=0.240615;AN=5008;NS=2504;DP=20139;EAS_AF=0.1567;AMR_AF=0.3271;AFR_AF=0.3971;EUR_AF=0.1083;SAS_AF=0.1902;AA=C|||;VT=SNP
7	131870597	rs6946056	A	C	100	PASS	AC=3930;AF=0.784744;AN=5008;NS=2504;DP=19601;EAS_AF=0.6577;AMR_AF=0.7161;AFR_AF=0.9803;EUR_AF=0.6203;SAS_AF=0.8691;AA=C|||;VT=SNP
7	131870671	rs56229140	G	A	100	PASS	AC=1204;AF=0.240415;AN=5008;NS=2504;DP=20590;EAS_AF=0.1567;AMR_AF=0.3256;AFR_AF=0.3971;EUR_AF=0.1083;SAS_AF=0.1902;AA=G|||;VT=SNP
7	131870845	rs1020508	C	A	100	PASS	AC=1204;AF=0.240415;AN=5008;NS=2504;DP=20851;EAS_AF=0.1567;AMR_AF=0.3256;AFR_AF=0.3971;EUR_AF=0.1083;SAS_AF=0.1902;AA=C|||;VT=SNP
7	131870922	rs78387484	A	G	100	PASS	AC=393;AF=0.0784744;AN=5008;NS=2504;DP=20252;EAS_AF=0.0556;AMR_AF=0.0403;AFR_AF=0.1997;EUR_AF=0.0348;SAS_AF=0.0102;AA=A|||;VT=SNP
7	131871413	rs60036349	C	G	100	PASS	AC=1204;AF=0.240415;AN=5008;NS=2504;DP=19112;EAS_AF=0.1567;AMR_AF=0.3256;AFR_AF=0.3971;EUR_AF=0.1083;SAS_AF=0.1902;AA=C|||;VT=SNP
7	131871546	rs61627721	T	C	100	PASS	AC=1206;AF=0.240815;AN=5008;NS=2504;DP=18554;EAS_AF=0.1567;AMR_AF=0.3256;AFR_AF=0.3979;EUR_AF=0.1083;SAS_AF=0.1912;AA=C|||;VT=SNP
7	131871562	rs59277030	A	G	100	PASS	AC=307;AF=0.0613019;AN=5008;NS=2504;DP=18415;EAS_AF=0;AMR_AF=0.0519;AFR_AF=0.1415;EUR_AF=0.0567;SAS_AF=0.0276;AA=A|||;VT=SNP
7	131871569	rs79780519	C	T	100	PASS	AC=393;AF=0.0784744;AN=5008;NS=2504;DP=18570;EAS_AF=0.0556;AMR_AF=0.0403;AFR_AF=0.1997;EUR_AF=0.0348;SAS_AF=0.0102;AA=C|||;VT=SNP
7	131871577	rs61173891	T	C	100	PASS	AC=1514;AF=0.302316;AN=5008;NS=2504;DP=18518;EAS_AF=0.1567;AMR_AF=0.3775;AFR_AF=0.5408;EUR_AF=0.165;SAS_AF=0.2178;AA=T|||;VT=SNP
7	131871598	rs58241641	C	T	100	PASS	AC=326;AF=0.0650958;AN=5008;NS=2504;DP=18522;EAS_AF=0;AMR_AF=0.0519;AFR_AF=0.1558;EUR_AF=0.0567;SAS_AF=0.0276;AA=C|||;VT=SNP
7	131871685	rs56949350	A	G	100	PASS	AC=769;AF=0.153554;AN=5008;NS=2504;DP=18370;EAS_AF=0.0556;AMR_AF=0.0937;AFR_AF=0.3926;EUR_AF=0.0915;SAS_AF=0.0378;AA=A|||;VT=SNP
7	131871755	rs67632134	T	G	100	PASS	AC=212;AF=0.0423323;AN=5008;NS=2504;DP=18174;EAS_AF=0;AMR_AF=0.0461;AFR_AF=0.0726;EUR_AF=0.0567;SAS_AF=0.0276;AA=T|||;VT=SNP
7	131871918	rs10280346	A	T	100	PASS	AC=755;AF=0.150759;AN=5008;NS=2504;DP=17258;EAS_AF=0.0556;AMR_AF=0.0937;AFR_AF=0.382;EUR_AF=0.0915;SAS_AF=0.0378;AA=A|||;VT=SNP
7	131872013	rs62469718	G	A	100	PASS	AC=239;AF=0.0477236;AN=5008;NS=2504;DP=17811;EAS_AF=0;AMR_AF=0.0274;AFR_AF=0.0575;EUR_AF=0.0656;SAS_AF=0.0798;AA=G|||;VT=SNP
7	131873351	rs73723723	C	T	100	PASS	AC=1184;AF=0.236422;AN=5008;NS=2504;DP=17667;EAS_AF=0.1567;AMR_AF=0.3242;AFR_AF=0.3964;EUR_AF=0.0964;SAS_AF=0.184;AA=C|||;VT=SNP
7	131873634	rs12671063	C	T	100	PASS	AC=966;AF=0.192891;AN=5008;NS=2504;DP=18472;EAS_AF=0.3185;AMR_AF=0.0937;AFR_AF=0.0976;EUR_AF=0.0944;SAS_AF=0.364;AA=C|||;VT=SNP
7	131874101	rs28663092	A	G	100	PASS	AC=2949;AF=0.588858;AN=5008;NS=2504;DP=18337;EAS_AF=0.5496;AMR_AF=0.513;AFR_AF=0.8775;EUR_AF=0.2962;SAS_AF=0.5941;AA=G|||;VT=SNP
7	131874499	rs10275752	T	C	100	PASS	AC=3150;AF=0.628994;AN=5008;NS=2504;DP=18260;EAS_AF=0.5506;AMR_AF=0.5375;AFR_AF=0.9077;EUR_AF=0.3608;SAS_AF=0.6738;AA=T|||;VT=SNP
7	131874836	rs7809557	A	T	100	PASS	AC=2851;AF=0.569289;AN=5008;NS=2504;DP=18793;EAS_AF=0.5516;AMR_AF=0.5086;AFR_AF=0.8056;EUR_AF=0.2952;SAS_AF=0.593;AA=A|||;VT=SNP
7	131874975	rs6467424	T	C	100	PASS	AC=3186;AF=0.636182;AN=5008;NS=2504;DP=19741;EAS_AF=0.5496;AMR_AF=0.5403;AFR_AF=0.9349;EUR_AF=0.3598;SAS_AF=0.6738;AA=C|||;VT=SNP
7	131875268	rs58803643	G	C	100	PASS	AC=396;AF=0.0790735;AN=5008;NS=2504;DP=18027;EAS_AF=0.0556;AMR_AF=0.0403;AFR_AF=0.202;EUR_AF=0.0348;SAS_AF=0.0102;AA=G|||;VT=SNP
7	131875306	rs58811609	T	C	100	PASS	AC=2852;AF=0.569489;AN=5008;NS=2504;DP=17837;EAS_AF=0.5486;AMR_AF=0.5086;AFR_AF=0.8071;EUR_AF=0.2962;SAS_AF=0.5941;AA=T|||;VT=SNP
7	131875371	rs7810362	A	C	100	PASS	AC=3145;AF=0.627995;AN=5008;NS=2504;DP=18474;EAS_AF=0.5476;AMR_AF=0.5375;AFR_AF=0.9062;EUR_AF=0.3608;SAS_AF=0.6738;AA=C|||;VT=SNP
7	131875684	rs7778553	A	G	100	PASS	AC=2202;AF=0.439696;AN=5008;NS=2504;DP=18370;EAS_AF=0.2123;AMR_AF=0.4467;AFR_AF=0.8359;EUR_AF=0.2634;SAS_AF=0.3149;AA=G|||;VT=SNP
7	131875883	rs73723725	C	G	100	PASS	AC=603;AF=0.120407;AN=5008;NS=2504;DP=20277;EAS_AF=0.0238;AMR_AF=0.0764;AFR_AF=0.2065;EUR_AF=0.1054;SAS_AF=0.1503;AA=C|||;VT=SNP
7	131875924	rs111317882	T	C	100	PASS	AC=160;AF=0.0319489;AN=5008;NS=2504;DP=20017;EAS_AF=0.0228;AMR_AF=0.0389;AFR_AF=0.003;EUR_AF=0.0427;SAS_AF=0.0644;AA=T|||;VT=SNP
7	131876234	rs7779444	C	A	100	PASS	AC=1147;AF=0.229034;AN=5008;NS=2504;DP=19061;EAS_AF=0.0238;AMR_AF=0.1556;AFR_AF=0.4024;EUR_AF=0.2247;SAS_AF=0.2628;AA=C|||;VT=SNP
7	131877332	rs77615282	G	A	100	PASS	AC=71;AF=0.0141773;AN=5008;NS=2504;DP=17193;EAS_AF=0.001;AMR_AF=0.0187;AFR_AF=0.0061;EUR_AF=0.0298;SAS_AF=0.0194;AA=G|||;VT=SNP
7	131877751	rs58831605	G	T	100	PASS	AC=577;AF=0.115216;AN=5008;NS=2504;DP=18667;EAS_AF=0.0218;AMR_AF=0.0749;AFR_AF=0.2057;EUR_AF=0.0934;SAS_AF=0.1401;AA=G|||;VT=SNP
7	131878459	rs62469721	A	G	100	PASS	AC=167;AF=0.0333466;AN=5008;NS=2504;DP=19423;EAS_AF=0;AMR_AF=0.0259;AFR_AF=0.003;EUR_AF=0.0656;SAS_AF=0.0808;AA=A|||;VT=SNP
7	131879167	rs147672344	G	T	100	PASS	AC=24;AF=0.00479233;AN=5008;NS=2504;DP=19823;EAS_AF=0;AMR_AF=0.0187;AFR_AF=0.0008;EUR_AF=0.008;SAS_AF=0.002;AA=G|||;VT=SNP
7	131879262	rs10954367	T	C	100	PASS	AC=3358;AF=0.670527;AN=5008;NS=2504;DP=18937;EAS_AF=0.5972;AMR_AF=0.6628;AFR_AF=0.6717;EUR_AF=0.5706;SAS_AF=0.8528;AA=T|||;VT=SNP
7	131879665	rs10225324	G	A	100	PASS	AC=2183;AF=0.435903;AN=5008;NS=2504;DP=13253;EAS_AF=0.4246;AMR_AF=0.3458;AFR_AF=0.2935;EUR_AF=0.4692;SAS_AF=0.6697;AA=A|||;VT=SNP
7	131879921	rs10225484	C	T	100	PASS	AC=2947;AF=0.588458;AN=5008;NS=2504;DP=16996;EAS_AF=0.4415;AMR_AF=0.4323;AFR_AF=0.6278;EUR_AF=0.5765;SAS_AF=0.8098;AA=T|||;VT=SNP
7	131880184	rs149308802	C	T	100	PASS	AC=56;AF=0.0111821;AN=5008;NS=2504;DP=18734;EAS_AF=0;AMR_AF=0.0058;AFR_AF=0.0008;EUR_AF=0.0398;SAS_AF=0.0112;AA=C|||;VT=SNP
7	131880252	rs4570099	G	A	100	PASS	AC=3371;AF=0.673123;AN=5008;NS=2504;DP=17499;EAS_AF=0.5714;AMR_AF=0.67;AFR_AF=0.7057;EUR_AF=0.5626;SAS_AF=0.8497;AA=A|||;VT=SNP
7	131881010	rs73499391	C	T	100	PASS	AC=440;AF=0.0878594;AN=5008;NS=2504;DP=18130;EAS_AF=0.0188;AMR_AF=0.0735;AFR_AF=0.112;EUR_AF=0.0875;SAS_AF=0.137;AA=C|||;VT=SNP
7	131881280	rs2122637	G	T	100	PASS	AC=2209;AF=0.441094;AN=5008;NS=2504;DP=18405;EAS_AF=0.4444;AMR_AF=0.3559;AFR_AF=0.4236;EUR_AF=0.3469;SAS_AF=0.6186;AA=T|||;VT=SNP
7	131881620	rs1450885	C	T	100	PASS	AC=2882;AF=0.575479;AN=5008;NS=2504;DP=16529;EAS_AF=0.6052;AMR_AF=0.6153;AFR_AF=0.6172;EUR_AF=0.3748;SAS_AF=0.6667;AA=T|||;VT=SNP
7	131882061	rs56231334	G	A	100	PASS	AC=585;AF=0.116813;AN=5008;NS=2504;DP=16378;EAS_AF=0;AMR_AF=0.0865;AFR_AF=0.2231;EUR_AF=0.1272;SAS_AF=0.1043;AA=A|||;VT=SNP
7	131882339	rs62469723	G	A	100	PASS	AC=134;AF=0.0267572;AN=5008;NS=2504;DP=19087;EAS_AF=0;AMR_AF=0.036;AFR_AF=0.0038;EUR_AF=0.0795;SAS_AF=0.0245;AA=G|||;VT=SNP
7	131882463	rs146019967	A	G	100	PASS	AC=15;AF=0.00299521;AN=5008;NS=2504;DP=19456;EAS_AF=0;AMR_AF=0.0014;AFR_AF=0.003;EUR_AF=0.007;SAS_AF=0.0031;AA=A|||;VT=SNP
7	131883311	rs62622406	C	T	100	PASS	AC=17;AF=0.00339457;AN=5008;NS=2504;DP=19542;EAS_AF=0;AMR_AF=0.0014;AFR_AF=0.0008;EUR_AF=0.0109;SAS_AF=0.0041;AA=C|||;VT=SNP;EX_TARGET
7	131883614	rs17166237	C	G	100	PASS	AC=856;AF=0.170927;AN=5008;NS=2504;DP=20754;EAS_AF=0.4405;AMR_AF=0.1383;AFR_AF=0.0053;EUR_AF=0.0865;SAS_AF=0.227;AA=C|||;VT=SNP
7	131883743	rs62469724	A	G	100	PASS	AC=109;AF=0.0217652;AN=5008;NS=2504;DP=19811;EAS_AF=0;AMR_AF=0.0375;AFR_AF=0.0023;EUR_AF=0.0328;SAS_AF=0.0481;AA=A|||;VT=SNP
7	131883880	rs17804413	C	T	100	PASS	AC=131;AF=0.0261581;AN=5008;NS=2504;DP=19049;EAS_AF=0;AMR_AF=0.036;AFR_AF=0.003;EUR_AF=0.0775;SAS_AF=0.0245;AA=C|||;VT=SNP
7	131883927	rs55734252	C	T	100	PASS	AC=1248;AF=0.249201;AN=5008;NS=2504;DP=19492;EAS_AF=0.1806;AMR_AF=0.1916;AFR_AF=0.351;EUR_AF=0.2654;SAS_AF=0.2065;AA=C|||;VT=SNP
7	131885403	rs1020509	G	A	100	PASS	AC=1248;AF=0.249201;AN=5008;NS=2504;DP=19564;EAS_AF=0.1776;AMR_AF=0.1916;AFR_AF=0.3502;EUR_AF=0.2684;SAS_AF=0.2076;AA=G|||;VT=SNP
7	131885494	rs1349404	G	A	100	PASS	AC=501;AF=0.10004;AN=5008;NS=2504;DP=20075;EAS_AF=0.0179;AMR_AF=0.0893;AFR_AF=0.1339;EUR_AF=0.1034;SAS_AF=0.1431;AA=G|||;VT=SNP
7	131885926	rs4728252	G	A	100	PASS	AC=2357;AF=0.470647;AN=5008;NS=2504;DP=22043;EAS_AF=0.5982;AMR_AF=0.5375;AFR_AF=0.4357;EUR_AF=0.2863;SAS_AF=0.5286;AA=A|||;VT=SNP
7	131886239	rs79533895	C	T	100	PASS	AC=38;AF=0.00758786;AN=5008;NS=2504;DP=23982;EAS_AF=0;AMR_AF=0.0159;AFR_AF=0;EUR_AF=0.0139;SAS_AF=0.0133;AA=C|||;VT=SNP
7	131886348	rs59400141	G	A	100	PASS	AC=579;AF=0.115615;AN=5008;NS=2504;DP=21613;EAS_AF=0.1468;AMR_AF=0.2738;AFR_AF=0.0885;EUR_AF=0.0586;SAS_AF=0.0665;AA=G|||;VT=SNP
7	131886428	rs9649574	C	T	100	PASS	AC=1187;AF=0.237021;AN=5008;NS=2504;DP=22040;EAS_AF=0.4355;AMR_AF=0.2075;AFR_AF=0.0673;EUR_AF=0.1461;SAS_AF=0.3763;AA=C|||;VT=SNP
7	131886839	rs2198051	C	T	100	PASS	AC=1267;AF=0.252995;AN=5008;NS=2504;DP=19136;EAS_AF=0.1756;AMR_AF=0.1931;AFR_AF=0.3638;EUR_AF=0.2694;SAS_AF=0.2086;AA=C|||;VT=SNP
7	131887029	rs930686	C	A	100	PASS	AC=4195;AF=0.83766;AN=5008;NS=2504;DP=19499;EAS_AF=0.7917;AMR_AF=0.8242;AFR_AF=0.9834;EUR_AF=0.66;SAS_AF=0.8804;AA=A|||;VT=SNP
7	131887315	rs79959239	C	T	100	PASS	AC=379;AF=0.0756789;AN=5008;NS=2504;DP=18377;EAS_AF=0.1696;AMR_AF=0.2305;AFR_AF=0.0015;EUR_AF=0.0149;SAS_AF=0.0317;AA=c|||;VT=SNP
7	131887806	rs79214928	G	A	100	PASS	AC=162;AF=0.0323482;AN=5008;NS=2504;DP=17946;EAS_AF=0.0089;AMR_AF=0.0231;AFR_AF=0.0038;EUR_AF=0.0229;SAS_AF=0.1115;AA=G|||;VT=SNP
7	131887841	rs73155278	C	T	100	PASS	AC=537;AF=0.107228;AN=5008;NS=2504;DP=17963;EAS_AF=0.1587;AMR_AF=0.2695;AFR_AF=0.0469;EUR_AF=0.0616;SAS_AF=0.0675;AA=C|||;VT=SNP
7	131887925	rs73155279	A	T	100	PASS	AC=114;AF=0.0227636;AN=5008;NS=2504;DP=17734;EAS_AF=0;AMR_AF=0.036;AFR_AF=0.0113;EUR_AF=0.0487;SAS_AF=0.0256;AA=a|||;VT=SNP
7	131888384	rs57414337	T	C	100	PASS	AC=1005;AF=0.200679;AN=5008;NS=2504;DP=19427;EAS_AF=0.0278;AMR_AF=0.1758;AFR_AF=0.2806;EUR_AF=0.1829;SAS_AF=0.3067;AA=T|||;VT=SNP
7	131888509	rs111942194	C	A	100	PASS	AC=153;AF=0.0305511;AN=5008;NS=2504;DP=18380;EAS_AF=0;AMR_AF=0.0418;AFR_AF=0.0333;EUR_AF=0.0308;SAS_AF=0.0501;AA=C|||;VT=SNP
7	131888779	rs62469726	A	G	100	PASS	AC=615;AF=0.122804;AN=5008;NS=2504;DP=18660;EAS_AF=0.0377;AMR_AF=0.1354;AFR_AF=0.1399;EUR_AF=0.1054;SAS_AF=0.1963;AA=A|||;VT=SNP
7	131889014	rs73155281	G	A	100	PASS	AC=186;AF=0.0371406;AN=5008;NS=2504;DP=16332;EAS_AF=0;AMR_AF=0.0375;AFR_AF=0.003;EUR_AF=0.0775;SAS_AF=0.0798;AA=G|||;VT=SNP
7	131889302	rs12668459	C	T	100	PASS	AC=1753;AF=0.35004;AN=5008;NS=2504;DP=18381;EAS_AF=0.5923;AMR_AF=0.4049;AFR_AF=0.3737;EUR_AF=0.1252;SAS_AF=0.2607;AA=C|||;VT=SNP
7	131889536	rs1868778	T	C	100	PASS	AC=727;AF=0.145168;AN=5008;NS=2504;DP=20186;EAS_AF=0.0169;AMR_AF=0.1167;AFR_AF=0.2769;EUR_AF=0.1233;SAS_AF=0.1421;AA=T|||;VT=SNP
7	131889762	rs7786995	C	A	100	PASS	AC=2037;AF=0.406749;AN=5008;NS=2504;DP=18898;EAS_AF=0.6369;AMR_AF=0.4597;AFR_AF=0.4153;EUR_AF=0.1521;SAS_AF=0.3824;AA=T|||;VT=SNP
7	131889786	rs7787365	G	C	100	PASS	AC=2038;AF=0.406949;AN=5008;NS=2504;DP=18936;EAS_AF=0.6369;AMR_AF=0.4611;AFR_AF=0.4153;EUR_AF=0.1521;SAS_AF=0.3824;AA=C|||;VT=SNP
7	131889818	rs930687	C	T	100	PASS	AC=4240;AF=0.846645;AN=5008;NS=2504;DP=19235;EAS_AF=0.8046;AMR_AF=0.8372;AFR_AF=0.9841;EUR_AF=0.6809;SAS_AF=0.8814;AA=T|||;VT=SNP
7	131889849	rs9649042	T	C	100	PASS	AC=861;AF=0.171925;AN=5008;NS=2504;DP=19090;EAS_AF=0.4464;AMR_AF=0.1369;AFR_AF=0.0068;EUR_AF=0.0924;SAS_AF=0.2188;AA=T|||;VT=SNP
7	131889974	rs10245338	G	A	100	PASS	AC=544;AF=0.108626;AN=5008;NS=2504;DP=18210;EAS_AF=0.0169;AMR_AF=0.1023;AFR_AF=0.1498;EUR_AF=0.1213;SAS_AF=0.1391;AA=G|||;VT=SNP
7	131890856	rs4731854	G	T	100	PASS	AC=2360;AF=0.471246;AN=5008;NS=2504;DP=23018;EAS_AF=0.6369;AMR_AF=0.5086;AFR_AF=0.5809;EUR_AF=0.2018;SAS_AF=0.4029;AA=G|||;VT=SNP
7	131890863	rs118130119	G	T	100	PASS	AC=25;AF=0.00499201;AN=5008;NS=2504;DP=22819;EAS_AF=0;AMR_AF=0.013;AFR_AF=0.0008;EUR_AF=0.0129;SAS_AF=0.002;AA=G|||;VT=SNP
7	131890864	rs116987055	C	T	100	PASS	AC=25;AF=0.00499201;AN=5008;NS=2504;DP=22839;EAS_AF=0;AMR_AF=0.013;AFR_AF=0.0008;EUR_AF=0.0129;SAS_AF=0.002;AA=C|||;VT=SNP
7	131891027	rs62468396	C	T	100	PASS	AC=106;AF=0.0211661;AN=5008;NS=2504;DP=23106;EAS_AF=0;AMR_AF=0.0346;AFR_AF=0.0023;EUR_AF=0.0646;SAS_AF=0.0143;AA=C|||;VT=SNP
7	131891191	rs4731855	T	G	100	PASS	AC=4243;AF=0.847244;AN=5008;NS=2504;DP=16913;EAS_AF=0.8075;AMR_AF=0.8372;AFR_AF=0.9841;EUR_AF=0.6819;SAS_AF=0.8804;AA=G|||;VT=SNP
7	131891548	rs4731856	G	A	100	PASS	AC=2238;AF=0.446885;AN=5008;NS=2504;DP=16246;EAS_AF=0.6339;AMR_AF=0.5058;AFR_AF=0.4879;EUR_AF=0.2008;SAS_AF=0.41;AA=A|||;VT=SNP
7	131891790	rs62468397	C	T	100	PASS	AC=136;AF=0.0271565;AN=5008;NS=2504;DP=18832;EAS_AF=0;AMR_AF=0.036;AFR_AF=0.0333;EUR_AF=0.0308;SAS_AF=0.0368;AA=C|||;VT=SNP
7	131892597	rs75558788	A	T	100	PASS	AC=115;AF=0.0229633;AN=5008;NS=2504;DP=21299;EAS_AF=0.001;AMR_AF=0.0202;AFR_AF=0.0159;EUR_AF=0.0328;SAS_AF=0.047;AA=A|||;VT=SNP
7	131892648	rs116874412	C	T	100	PASS	AC=13;AF=0.00259585;AN=5008;NS=2504;DP=21120;EAS_AF=0;AMR_AF=0.0029;AFR_AF=0.0008;EUR_AF=0.008;SAS_AF=0.002;AA=C|||;VT=SNP
7	131892740	rs76838724	C	A	100	PASS	AC=867;AF=0.173123;AN=5008;NS=2504;DP=19980;EAS_AF=0.1528;AMR_AF=0.1441;AFR_AF=0.1014;EUR_AF=0.2614;SAS_AF=0.2209;AA=C|||;VT=SNP
7	131893344	rs73499401	G	A	100	PASS	AC=580;AF=0.115815;AN=5008;NS=2504;DP=18781;EAS_AF=0.0129;AMR_AF=0.1066;AFR_AF=0.1755;EUR_AF=0.1223;SAS_AF=0.1411;AA=G|||;VT=SNP
7	131893485	rs62468398	T	C	100	PASS	AC=194;AF=0.038738;AN=5008;NS=2504;DP=19976;EAS_AF=0;AMR_AF=0.0375;AFR_AF=0.0749;EUR_AF=0.0308;SAS_AF=0.0389;AA=T|||;VT=SNP
7	131893667	rs73155283	A	G	100	PASS	AC=209;AF=0.0417332;AN=5008;NS=2504;DP=19094;EAS_AF=0;AMR_AF=0.0418;AFR_AF=0.0809;EUR_AF=0.0477;SAS_AF=0.0256;AA=A|||;VT=SNP
7	131893898	rs59259594	G	A	100	PASS	AC=543;AF=0.108427;AN=5008;NS=2504;DP=20090;EAS_AF=0.0129;AMR_AF=0.1023;AFR_AF=0.1505;EUR_AF=0.1213;SAS_AF=0.1411;AA=G|||;VT=SNP
7	131893917	rs17215844	C	T	100	PASS	AC=589;AF=0.117612;AN=5008;NS=2504;DP=19506;EAS_AF=0.0129;AMR_AF=0.1066;AFR_AF=0.1838;EUR_AF=0.1213;SAS_AF=0.1401;AA=C|||;VT=SNP
7	131894004	rs73155284	T	G	100	PASS	AC=255;AF=0.0509185;AN=5008;NS=2504;DP=17612;EAS_AF=0;AMR_AF=0.0476;AFR_AF=0.1112;EUR_AF=0.0497;SAS_AF=0.0256;AA=T|||;VT=SNP
7	131894122	rs7781259	G	A	100	PASS	AC=443;AF=0.0884585;AN=5008;NS=2504;DP=19593;EAS_AF=0.1528;AMR_AF=0.2392;AFR_AF=0.0537;EUR_AF=0.0119;SAS_AF=0.0409;AA=G|||;VT=SNP
7	131894283	rs7781556	G	A	100	PASS	AC=2898;AF=0.578674;AN=5008;NS=2504;DP=18993;EAS_AF=0.6052;AMR_AF=0.621;AFR_AF=0.7262;EUR_AF=0.3807;SAS_AF=0.5256;AA=A|||;VT=SNP
7	131894468	rs10255805	T	C	100	PASS	AC=544;AF=0.108626;AN=5008;NS=2504;DP=19789;EAS_AF=0.0129;AMR_AF=0.1023;AFR_AF=0.1505;EUR_AF=0.1233;SAS_AF=0.1401;AA=T|||;VT=SNP
7	131894629	rs6951911	C	A	100	PASS	AC=1933;AF=0.385982;AN=5008;NS=2504;DP=19866;EAS_AF=0.5913;AMR_AF=0.4366;AFR_AF=0.4554;EUR_AF=0.1461;SAS_AF=0.2914;AA=C|||;VT=SNP
7	131894696	rs77529828	A	T	100	PASS	AC=193;AF=0.0385383;AN=5008;NS=2504;DP=20598;EAS_AF=0;AMR_AF=0.0375;AFR_AF=0.0756;EUR_AF=0.0308;SAS_AF=0.0368;AA=A|||;VT=SNP
7	131894831	rs75321463	G	T	100	PASS	AC=268;AF=0.0535144;AN=5008;NS=2504;DP=22178;EAS_AF=0.0377;AMR_AF=0.0591;AFR_AF=0.0242;EUR_AF=0.0358;SAS_AF=0.1237;AA=G|||;VT=SNP
7	131894836	rs62468399	T	A	100	PASS	AC=193;AF=0.0385383;AN=5008;NS=2504;DP=22395;EAS_AF=0;AMR_AF=0.0375;AFR_AF=0.0756;EUR_AF=0.0308;SAS_AF=0.0368;AA=T|||;VT=SNP
7	131894868	rs6952566	G	T	100	PASS	AC=1733;AF=0.346046;AN=5008;NS=2504;DP=21576;EAS_AF=0.5903;AMR_AF=0.3991;AFR_AF=0.3759;EUR_AF=0.1153;SAS_AF=0.2536;AA=G|||;VT=SNP
7	131895155	rs9692157	A	G	100	PASS	AC=302;AF=0.0603035;AN=5008;NS=2504;DP=20120;EAS_AF=0.0377;AMR_AF=0.0605;AFR_AF=0.0477;EUR_AF=0.0358;SAS_AF=0.1258;AA=A|||;VT=SNP
7	131895454	rs142764345	C	T	100	PASS	AC=36;AF=0.0071885;AN=5008;NS=2504;DP=19539;EAS_AF=0.003;AMR_AF=0.0058;AFR_AF=0;EUR_AF=0.0129;SAS_AF=0.0164;AA=T|||;VT=SNP
7	131895520	rs77440692	C	T	100	PASS	AC=405;AF=0.0808706;AN=5008;NS=2504;DP=21085;EAS_AF=0.1528;AMR_AF=0.2363;AFR_AF=0.0265;EUR_AF=0.0119;SAS_AF=0.0409;AA=C|||;VT=SNP
7	131896451	rs2341819	C	T	100	PASS	AC=1876;AF=0.374601;AN=5008;NS=2504;DP=19513;EAS_AF=0.5913;AMR_AF=0.4337;AFR_AF=0.4145;EUR_AF=0.1461;SAS_AF=0.2904;AA=C|||;VT=SNP
7	131896676	rs751408	C	T	100	PASS	AC=1287;AF=0.256989;AN=5008;NS=2504;DP=18179;EAS_AF=0.4256;AMR_AF=0.1614;AFR_AF=0.3313;EUR_AF=0.1004;SAS_AF=0.2117;AA=C|||;VT=SNP
7	131896813	rs874454	A	G	100	PASS	AC=4251;AF=0.848842;AN=5008;NS=2504;DP=19139;EAS_AF=0.8135;AMR_AF=0.8372;AFR_AF=0.9841;EUR_AF=0.6829;SAS_AF=0.8814;AA=G|||;VT=SNP
7	131896857	rs112470973	G	A	100	PASS	AC=453;AF=0.0904553;AN=5008;NS=2504;DP=20363;EAS_AF=0.1657;AMR_AF=0.2363;AFR_AF=0.0499;EUR_AF=0.0149;SAS_AF=0.0419;AA=G|||;VT=SNP
7	131896874	rs76772731	C	T	100	PASS	AC=292;AF=0.0583067;AN=5008;NS=2504;DP=20974;EAS_AF=0.0377;AMR_AF=0.062;AFR_AF=0.0424;EUR_AF=0.0358;SAS_AF=0.1217;AA=C|||;VT=SNP
7	131896934	rs751407	G	A	100	PASS	AC=729;AF=0.145567;AN=5008;NS=2504;DP=20925;EAS_AF=0.0129;AMR_AF=0.1412;AFR_AF=0.1687;EUR_AF=0.1869;SAS_AF=0.2117;AA=G|||;VT=SNP
7	131897007	rs118098206	C	A	100	PASS	AC=98;AF=0.0195687;AN=5008;NS=2504;DP=22212;EAS_AF=0.001;AMR_AF=0.0288;AFR_AF=0.0076;EUR_AF=0.0557;SAS_AF=0.0112;AA=C|||;VT=SNP
7	131897024	rs751406	G	A	100	PASS	AC=519;AF=0.103634;AN=5008;NS=2504;DP=21383;EAS_AF=0.0149;AMR_AF=0.1009;AFR_AF=0.1301;EUR_AF=0.1223;SAS_AF=0.1421;AA=g|||;VT=SNP
7	131897197	rs73501708	A	C	100	PASS	AC=523;AF=0.104433;AN=5008;NS=2504;DP=21736;EAS_AF=0.0129;AMR_AF=0.1009;AFR_AF=0.1324;EUR_AF=0.1233;SAS_AF=0.1442;AA=A|||;VT=SNP
7	131897229	rs62468400	A	G	100	PASS	AC=192;AF=0.0383387;AN=5008;NS=2504;DP=22108;EAS_AF=0;AMR_AF=0.0375;AFR_AF=0.0749;EUR_AF=0.0308;SAS_AF=0.0368;AA=A|||;VT=SNP
7	131897356	rs139173127	A	G	100	PASS	AC=26;AF=0.00519169;AN=5008;NS=2504;DP=23800;EAS_AF=0;AMR_AF=0.0086;AFR_AF=0.0008;EUR_AF=0.0149;SAS_AF=0.0041;AA=A|||;VT=SNP
7	131897401	rs12707028	C	A	100	PASS	AC=1950;AF=0.389377;AN=5008;NS=2504;DP=23342;EAS_AF=0.5913;AMR_AF=0.4352;AFR_AF=0.469;EUR_AF=0.1461;SAS_AF=0.2914;AA=A|||;VT=SNP
7	131898524	rs6467425	T	C	100	PASS	AC=3136;AF=0.626198;AN=5008;NS=2504;DP=16085;EAS_AF=0.6448;AMR_AF=0.6816;AFR_AF=0.708;EUR_AF=0.4374;SAS_AF=0.6513;AA=C|||;VT=SNP
7	131898555	rs55674541	G	C	100	PASS	AC=892;AF=0.178115;AN=5008;NS=2504;DP=16220;EAS_AF=0.0139;AMR_AF=0.183;AFR_AF=0.2005;EUR_AF=0.2416;SAS_AF=0.2485;AA=C|||;VT=SNP
7	131898591	rs79946187	T	C	100	PASS	AC=136;AF=0.0271565;AN=5008;NS=2504;DP=17521;EAS_AF=0;AMR_AF=0.036;AFR_AF=0.0333;EUR_AF=0.0308;SAS_AF=0.0368;AA=T|||;VT=SNP
7	131898764	rs9641935	C	G	100	PASS	AC=2979;AF=0.594848;AN=5008;NS=2504;DP=21816;EAS_AF=0.6429;AMR_AF=0.6441;AFR_AF=0.6657;EUR_AF=0.3907;SAS_AF=0.6247;AA=G|||;VT=SNP
7	131898793	rs73155286	A	G	100	PASS	AC=137;AF=0.0273562;AN=5008;NS=2504;DP=21651;EAS_AF=0;AMR_AF=0.0375;AFR_AF=0.0303;EUR_AF=0.0457;SAS_AF=0.0256;AA=A|||;VT=SNP
7	131899094	rs62464981	C	T	100	PASS	AC=106;AF=0.0211661;AN=5008;NS=2504;DP=19035;EAS_AF=0;AMR_AF=0.0346;AFR_AF=0.0023;EUR_AF=0.0646;SAS_AF=0.0143;AA=C|||;VT=SNP
7	131899211	rs73155287	G	A	100	PASS	AC=137;AF=0.0273562;AN=5008;NS=2504;DP=18260;EAS_AF=0.001;AMR_AF=0.0389;AFR_AF=0.0303;EUR_AF=0.0457;SAS_AF=0.0235;AA=G|||;VT=SNP
7	131899254	rs13227818	C	T	100	PASS	AC=3115;AF=0.622005;AN=5008;NS=2504;DP=17535;EAS_AF=0.6419;AMR_AF=0.6772;AFR_AF=0.6997;EUR_AF=0.4364;SAS_AF=0.6483;AA=T|||;VT=SNP
7	131899351	rs13228106	G	A	100	PASS	AC=1735;AF=0.346446;AN=5008;NS=2504;DP=17570;EAS_AF=0.5923;AMR_AF=0.3977;AFR_AF=0.3752;EUR_AF=0.1153;SAS_AF=0.2556;AA=G|||;VT=SNP
7	131899763	rs78515174	C	T	100	PASS	AC=136;AF=0.0271565;AN=5008;NS=2504;DP=20370;EAS_AF=0;AMR_AF=0.036;AFR_AF=0.0333;EUR_AF=0.0308;SAS_AF=0.0368;AA=C|||;VT=SNP
7	131900355	rs10156075	C	T	100	PASS	AC=1299;AF=0.259385;AN=5008;NS=2504;DP=19978;EAS_AF=0.4246;AMR_AF=0.1614;AFR_AF=0.3419;EUR_AF=0.1004;SAS_AF=0.2106;AA=C|||;VT=SNP
7	131900620	rs117181307	A	C	100	PASS	AC=45;AF=0.00898562;AN=5008;NS=2504;DP=22280;EAS_AF=0.001;AMR_AF=0.0029;AFR_AF=0.0008;EUR_AF=0.0129;SAS_AF=0.0286;AA=A|||;VT=SNP
7	131900703	rs2880160	G	C	100	PASS	AC=1354;AF=0.270367;AN=5008;NS=2504;DP=20785;EAS_AF=0.0506;AMR_AF=0.2767;AFR_AF=0.3018;EUR_AF=0.3231;SAS_AF=0.3957;AA=C|||;VT=SNP
7	131900994	rs115893238	G	A	100	PASS	AC=133;AF=0.0265575;AN=5008;NS=2504;DP=19391;EAS_AF=0;AMR_AF=0.0375;AFR_AF=0.0287;EUR_AF=0.0457;SAS_AF=0.0235;AA=G|||;VT=SNP
7	131901149	rs2060723	C	T	100	PASS	AC=2955;AF=0.590056;AN=5008;NS=2504;DP=20204;EAS_AF=0.6349;AMR_AF=0.6427;AFR_AF=0.6997;EUR_AF=0.3728;SAS_AF=0.5818;AA=T|||;VT=SNP
7	131901200	rs2060724	C	T	100	PASS	AC=2303;AF=0.459864;AN=5008;NS=2504;DP=18405;EAS_AF=0.4702;AMR_AF=0.3674;AFR_AF=0.5741;EUR_AF=0.3121;SAS_AF=0.5123;AA=T|||;VT=SNP
7	131901251	rs17216066	C	T	100	PASS	AC=735;AF=0.146765;AN=5008;NS=2504;DP=19459;EAS_AF=0.0129;AMR_AF=0.147;AFR_AF=0.2035;EUR_AF=0.1769;SAS_AF=0.1769;AA=T|||;VT=SNP
7	131901550	rs7781263	C	G	100	PASS	AC=2666;AF=0.532348;AN=5008;NS=2504;DP=21816;EAS_AF=0.5972;AMR_AF=0.5807;AFR_AF=0.6589;EUR_AF=0.339;SAS_AF=0.4591;AA=C|||;VT=SNP
7	131901790	rs73155291	A	G	100	PASS	AC=204;AF=0.0407348;AN=5008;NS=2504;DP=18970;EAS_AF=0;AMR_AF=0.0418;AFR_AF=0.0787;EUR_AF=0.0477;SAS_AF=0.0235;AA=A|||;VT=SNP
7	131902112	rs73155292	C	T	100	PASS	AC=135;AF=0.0269569;AN=5008;NS=2504;DP=19475;EAS_AF=0;AMR_AF=0.0389;AFR_AF=0.0287;EUR_AF=0.0467;SAS_AF=0.0235;AA=C|||;VT=SNP
7	131902362	rs1008036	T	C	100	PASS	AC=3196;AF=0.638179;AN=5008;NS=2504;DP=18022;EAS_AF=0.6369;AMR_AF=0.6801;AFR_AF=0.7602;EUR_AF=0.4384;SAS_AF=0.6503;AA=C|||;VT=SNP
7	131902616	rs79636196	G	T	100	PASS	AC=290;AF=0.0579073;AN=5008;NS=2504;DP=14977;EAS_AF=0.0377;AMR_AF=0.062;AFR_AF=0.0408;EUR_AF=0.0348;SAS_AF=0.1227;AA=G|||;VT=SNP
7	131903306	rs55949530	C	T	100	PASS	AC=774;AF=0.154553;AN=5008;NS=2504;DP=21120;EAS_AF=0.0129;AMR_AF=0.1441;AFR_AF=0.239;EUR_AF=0.175;SAS_AF=0.1728;AA=C|||;VT=SNP
7	131903444	rs7783455	T	C	100	PASS	AC=1674;AF=0.334265;AN=5008;NS=2504;DP=16378;EAS_AF=0.4772;AMR_AF=0.2291;AFR_AF=0.4312;EUR_AF=0.1362;SAS_AF=0.3344;AA=T|||;VT=SNP
7	131904242	rs13240982	T	C	100	PASS	AC=869;AF=0.173522;AN=5008;NS=2504;DP=19773;EAS_AF=0.3819;AMR_AF=0.3199;AFR_AF=0.0378;EUR_AF=0.0736;SAS_AF=0.1411;AA=T|||;VT=SNP
7	131904331	rs118023942	G	A	100	PASS	AC=22;AF=0.00439297;AN=5008;NS=2504;DP=18883;EAS_AF=0;AMR_AF=0.0086;AFR_AF=0.0008;EUR_AF=0.0149;SAS_AF=0;AA=G|||;VT=SNP
7	131904793	rs73155294	A	G	100	PASS	AC=286;AF=0.0571086;AN=5008;NS=2504;DP=21172;EAS_AF=0;AMR_AF=0.0447;AFR_AF=0.1346;EUR_AF=0.0557;SAS_AF=0.0215;AA=A|||;VT=SNP
7	131905625	rs7778640	G	A	100	PASS	AC=2533;AF=0.505791;AN=5008;NS=2504;DP=10555;EAS_AF=0.5704;AMR_AF=0.3228;AFR_AF=0.5303;EUR_AF=0.4085;SAS_AF=0.636;AA=G|||;VT=SNP
7	131905868	rs189694033	A	G	100	PASS	AC=15;AF=0.00299521;AN=5008;NS=2504;DP=15493;EAS_AF=0;AMR_AF=0.0014;AFR_AF=0;EUR_AF=0.0109;SAS_AF=0.0031;AA=A|||;VT=SNP
7	131906296	rs77269753	C	G	100	PASS	AC=238;AF=0.047524;AN=5008;NS=2504;DP=20093;EAS_AF=0;AMR_AF=0.0245;AFR_AF=0.1475;EUR_AF=0.0219;SAS_AF=0.0041;AA=C|||;VT=SNP
7	131906665	rs13237800	G	C	100	PASS	AC=2937;AF=0.586462;AN=5008;NS=2504;DP=19065;EAS_AF=0.6855;AMR_AF=0.5821;AFR_AF=0.5681;EUR_AF=0.4274;SAS_AF=0.6759;AA=G|||;VT=SNP
7	131906725	rs11771327	G	A	100	PASS	AC=3704;AF=0.739617;AN=5008;NS=2504;DP=19248;EAS_AF=0.6994;AMR_AF=0.6844;AFR_AF=0.8767;EUR_AF=0.5706;SAS_AF=0.8088;AA=g|||;VT=SNP
7	131906729	rs55868339	G	T	100	PASS	AC=493;AF=0.0984425;AN=5008;NS=2504;DP=19061;EAS_AF=0.0139;AMR_AF=0.0821;AFR_AF=0.1135;EUR_AF=0.1421;SAS_AF=0.1319;AA=G|||;VT=SNP
7	131906883	rs11771335	C	G	100	PASS	AC=3353;AF=0.669529;AN=5008;NS=2504;DP=17417;EAS_AF=0.6964;AMR_AF=0.6282;AFR_AF=0.6936;EUR_AF=0.5268;SAS_AF=0.7853;AA=C|||;VT=SNP
7	131906942	rs34807915	C	T	100	PASS	AC=239;AF=0.0477236;AN=5008;NS=2504;DP=15352;EAS_AF=0;AMR_AF=0.0764;AFR_AF=0.0076;EUR_AF=0.1402;SAS_AF=0.0358;AA=C|||;VT=SNP
7	131907045	rs1450879	T	C	100	PASS	AC=3460;AF=0.690895;AN=5008;NS=2504;DP=16375;EAS_AF=0.6964;AMR_AF=0.6556;AFR_AF=0.7201;EUR_AF=0.5596;SAS_AF=0.8057;AA=N|||;VT=SNP
7	131907355	rs13238505	G	C	100	PASS	AC=2585;AF=0.516174;AN=5008;NS=2504;DP=16513;EAS_AF=0.5734;AMR_AF=0.3256;AFR_AF=0.5598;EUR_AF=0.4095;SAS_AF=0.6431;AA=C|||;VT=SNP
7	131907548	rs1349405	G	A	100	PASS	AC=2362;AF=0.471645;AN=5008;NS=2504;DP=19784;EAS_AF=0.5734;AMR_AF=0.2781;AFR_AF=0.4758;EUR_AF=0.3549;SAS_AF=0.6186;AA=G|||;VT=SNP
7	131907751	rs1349406	G	A	100	PASS	AC=2365;AF=0.472244;AN=5008;NS=2504;DP=19375;EAS_AF=0.5744;AMR_AF=0.2781;AFR_AF=0.4773;EUR_AF=0.3559;SAS_AF=0.6176;AA=A|||;VT=SNP
7	131908468	rs2290232	T	C	100	PASS	AC=2450;AF=0.489217;AN=5008;NS=2504;DP=19721;EAS_AF=0.5754;AMR_AF=0.2767;AFR_AF=0.5386;EUR_AF=0.3598;SAS_AF=0.6176;AA=T|||;VT=SNP
7	131908566	rs2290233	A	T	100	PASS	AC=2422;AF=0.483626;AN=5008;NS=2504;DP=21320;EAS_AF=0.5754;AMR_AF=0.2752;AFR_AF=0.5189;EUR_AF=0.3588;SAS_AF=0.6176;AA=A|||;VT=SNP
7	131908947	rs56358406	T	C	100	PASS	AC=151;AF=0.0301518;AN=5008;NS=2504;DP=21940;EAS_AF=0;AMR_AF=0.0346;AFR_AF=0.0023;EUR_AF=0.0646;SAS_AF=0.0603;AA=T|||;VT=SNP
7	131908954	rs977267	C	T	100	PASS	AC=2600;AF=0.519169;AN=5008;NS=2504;DP=21979;EAS_AF=0.5754;AMR_AF=0.3271;AFR_AF=0.5696;EUR_AF=0.4115;SAS_AF=0.6401;AA=T|||;VT=SNP
7	131909560	rs7795320	G	A	100	PASS	AC=2581;AF=0.515375;AN=5008;NS=2504;DP=16026;EAS_AF=0.5694;AMR_AF=0.3256;AFR_AF=0.5605;EUR_AF=0.4115;SAS_AF=0.6401;AA=G|||;VT=SNP
7	131910088	rs12707031	C	A	100	PASS	AC=2763;AF=0.551717;AN=5008;NS=2504;DP=15008;EAS_AF=0.6776;AMR_AF=0.5231;AFR_AF=0.5393;EUR_AF=0.3668;SAS_AF=0.6493;AA=C|||;VT=SNP
7	131910238	rs73501729	A	G	100	PASS	AC=818;AF=0.163339;AN=5008;NS=2504;DP=18014;EAS_AF=0.0129;AMR_AF=0.1009;AFR_AF=0.3472;EUR_AF=0.1441;SAS_AF=0.1339;AA=A|||;VT=SNP
7	131910285	rs11760766	G	T	100	PASS	AC=3851;AF=0.76897;AN=5008;NS=2504;DP=17408;EAS_AF=0.6905;AMR_AF=0.7089;AFR_AF=0.8896;EUR_AF=0.6312;SAS_AF=0.8712;AA=T|||;VT=SNP
7	131910303	rs10225863	C	T	100	PASS	AC=2914;AF=0.581869;AN=5008;NS=2504;DP=17845;EAS_AF=0.6776;AMR_AF=0.5548;AFR_AF=0.5809;EUR_AF=0.4175;SAS_AF=0.6728;AA=T|||;VT=SNP
7	131910891	rs11761569	G	A	100	PASS	AC=104;AF=0.0207668;AN=5008;NS=2504;DP=19601;EAS_AF=0;AMR_AF=0.0346;AFR_AF=0.0023;EUR_AF=0.0636;SAS_AF=0.0133;AA=A|||;VT=SNP;EX_TARGET
7	131911122	rs73155298	G	T	100	PASS	AC=272;AF=0.0543131;AN=5008;NS=2504;DP=17463;EAS_AF=0;AMR_AF=0.0562;AFR_AF=0.1188;EUR_AF=0.0527;SAS_AF=0.0235;AA=T|||;VT=SNP
7	131911231	rs12111855	C	A	100	PASS	AC=548;AF=0.109425;AN=5008;NS=2504;DP=21062;EAS_AF=0.0099;AMR_AF=0.085;AFR_AF=0.1558;EUR_AF=0.1412;SAS_AF=0.1339;AA=C|||;VT=SNP
7	131911399	rs74812226	T	G	100	PASS	AC=124;AF=0.0247604;AN=5008;NS=2504;DP=21950;EAS_AF=0;AMR_AF=0.0634;AFR_AF=0.003;EUR_AF=0.0716;SAS_AF=0.0041;AA=T|||;VT=SNP
7	131911429	rs6467426	T	G	100	PASS	AC=2765;AF=0.552117;AN=5008;NS=2504;DP=20414;EAS_AF=0.6845;AMR_AF=0.5043;AFR_AF=0.5477;EUR_AF=0.3648;SAS_AF=0.6483;AA=T|||;VT=SNP
7	131911724	rs76579009	C	T	100	PASS	AC=639;AF=0.127596;AN=5008;NS=2504;DP=20354;EAS_AF=0.3234;AMR_AF=0.0303;AFR_AF=0.0038;EUR_AF=0.0557;SAS_AF=0.2362;AA=C|||;VT=SNP
7	131911739	rs1026192	C	A	100	PASS	AC=501;AF=0.10004;AN=5008;NS=2504;DP=19919;EAS_AF=0.0099;AMR_AF=0.0793;AFR_AF=0.1248;EUR_AF=0.1402;SAS_AF=0.1329;AA=C|||;VT=SNP
7	131912051	rs66485964	C	T	100	PASS	AC=317;AF=0.0632987;AN=5008;NS=2504;DP=20454;EAS_AF=0;AMR_AF=0.0576;AFR_AF=0.1172;EUR_AF=0.0517;SAS_AF=0.0716;AA=T|||;VT=SNP
7	131912068	rs138326028	A	G	100	PASS	AC=28;AF=0.00559105;AN=5008;NS=2504;DP=20680;EAS_AF=0;AMR_AF=0.0014;AFR_AF=0;EUR_AF=0.0139;SAS_AF=0.0133;AA=A|||;VT=SNP
7	131912083	rs11761061	T	A	100	PASS	AC=3079;AF=0.614816;AN=5008;NS=2504;DP=20550;EAS_AF=0.6825;AMR_AF=0.5692;AFR_AF=0.6551;EUR_AF=0.4334;SAS_AF=0.7096;AA=A|||;VT=SNP
7	131913288	rs62464985	G	A	100	PASS	AC=423;AF=0.0844649;AN=5008;NS=2504;DP=16903;EAS_AF=0.0119;AMR_AF=0.1066;AFR_AF=0.0068;EUR_AF=0.164;SAS_AF=0.1667;AA=G|||;VT=SNP
7	131913374	rs62464986	A	G	100	PASS	AC=1080;AF=0.215655;AN=5008;NS=2504;DP=19118;EAS_AF=0.13;AMR_AF=0.3703;AFR_AF=0.236;EUR_AF=0.1809;SAS_AF=0.2025;AA=A|||;VT=SNP
7	131913395	rs77562734	T	C	100	PASS	AC=652;AF=0.130192;AN=5008;NS=2504;DP=19544;EAS_AF=0.3333;AMR_AF=0.0303;AFR_AF=0.0038;EUR_AF=0.0567;SAS_AF=0.2382;AA=T|||;VT=SNP
7	131913645	rs1026194	T	C	100	PASS	AC=3903;AF=0.779353;AN=5008;NS=2504;DP=19292;EAS_AF=0.6974;AMR_AF=0.7133;AFR_AF=0.9228;EUR_AF=0.6322;SAS_AF=0.8681;AA=C|||;VT=SNP
7	131913865	rs1026195	C	G	100	PASS	AC=3757;AF=0.7502;AN=5008;NS=2504;DP=21177;EAS_AF=0.6984;AMR_AF=0.6787;AFR_AF=0.8888;EUR_AF=0.5686;SAS_AF=0.8538;AA=C|||;VT=SNP
7	131914172	rs6959770	A	G	100	PASS	AC=2612;AF=0.521565;AN=5008;NS=2504;DP=20344;EAS_AF=0.6855;AMR_AF=0.4813;AFR_AF=0.4856;EUR_AF=0.341;SAS_AF=0.6155;AA=A|||;VT=SNP
7	131914470	rs10249903	A	G	100	PASS	AC=2204;AF=0.440096;AN=5008;NS=2504;DP=18235;EAS_AF=0.5833;AMR_AF=0.245;AFR_AF=0.4017;EUR_AF=0.338;SAS_AF=0.5879;AA=A|||;VT=SNP
7	131915507	rs1868781	A	G	100	PASS	AC=3565;AF=0.711861;AN=5008;NS=2504;DP=19041;EAS_AF=0.6984;AMR_AF=0.6686;AFR_AF=0.7837;EUR_AF=0.5676;SAS_AF=0.8078;AA=A|||;VT=SNP
7	131915692	rs11764845	T	C	100	PASS	AC=107;AF=0.0213658;AN=5008;NS=2504;DP=18545;EAS_AF=0;AMR_AF=0.036;AFR_AF=0.0023;EUR_AF=0.0646;SAS_AF=0.0143;AA=T|||;VT=SNP
7	131916265	rs185513786	C	A	100	PASS	AC=24;AF=0.00479233;AN=5008;NS=2504;DP=16820;EAS_AF=0.001;AMR_AF=0.0058;AFR_AF=0;EUR_AF=0.008;SAS_AF=0.0112;AA=C|||;VT=SNP
7	131916855	rs74977547	G	C	100	PASS	AC=39;AF=0.00778754;AN=5008;NS=2504;DP=19420;EAS_AF=0;AMR_AF=0.0086;AFR_AF=0.0008;EUR_AF=0.0298;SAS_AF=0.002;AA=G|||;VT=SNP
7	131917697	rs138211928	C	T	100	PASS	AC=29;AF=0.00579073;AN=5008;NS=2504;DP=17646;EAS_AF=0;AMR_AF=0.013;AFR_AF=0;EUR_AF=0.0189;SAS_AF=0.001;AA=C|||;VT=SNP
7	131918236	rs62464987	T	C	100	PASS	AC=108;AF=0.0215655;AN=5008;NS=2504;DP=22223;EAS_AF=0;AMR_AF=0.036;AFR_AF=0.0023;EUR_AF=0.0656;SAS_AF=0.0143;AA=T|||;VT=SNP
7	131919247	rs10441389	A	T	100	PASS	AC=3175;AF=0.633986;AN=5008;NS=2504;DP=19437;EAS_AF=0.6855;AMR_AF=0.5778;AFR_AF=0.6997;EUR_AF=0.4622;SAS_AF=0.7086;AA=T|||;VT=SNP
7	131919491	rs66514165	A	G	100	PASS	AC=848;AF=0.169329;AN=5008;NS=2504;DP=19637;EAS_AF=0.124;AMR_AF=0.2983;AFR_AF=0.2958;EUR_AF=0.0636;SAS_AF=0.0624;AA=A|||;VT=SNP
7	131919977	rs7787272	C	A	100	PASS	AC=3702;AF=0.739217;AN=5008;NS=2504;DP=18364;EAS_AF=0.6954;AMR_AF=0.6801;AFR_AF=0.885;EUR_AF=0.5656;SAS_AF=0.8078;AA=A|||;VT=SNP
7	131920310	rs73155299	G	A	100	PASS	AC=107;AF=0.0213658;AN=5008;NS=2504;DP=18558;EAS_AF=0;AMR_AF=0.036;AFR_AF=0.0023;EUR_AF=0.0646;SAS_AF=0.0143;AA=G|||;VT=SNP
7	131920430	rs7787958	C	T	100	PASS	AC=3864;AF=0.771565;AN=5008;NS=2504;DP=18758;EAS_AF=0.6994;AMR_AF=0.7161;AFR_AF=0.8888;EUR_AF=0.6332;SAS_AF=0.8691;AA=T|||;VT=SNP
7	131920439	rs34437840	A	G	100	PASS	AC=2530;AF=0.505192;AN=5008;NS=2504;DP=18432;EAS_AF=0.6865;AMR_AF=0.4741;AFR_AF=0.4244;EUR_AF=0.338;SAS_AF=0.6217;AA=A|||;VT=SNP
7	131920457	rs116842225	G	C	100	PASS	AC=29;AF=0.00579073;AN=5008;NS=2504;DP=17389;EAS_AF=0;AMR_AF=0.013;AFR_AF=0;EUR_AF=0.0189;SAS_AF=0.001;AA=G|||;VT=SNP
7	131920459	rs7806916	T	C	100	PASS	AC=3906;AF=0.779952;AN=5008;NS=2504;DP=17368;EAS_AF=0.6984;AMR_AF=0.719;AFR_AF=0.9198;EUR_AF=0.6332;SAS_AF=0.8691;AA=t|||;VT=SNP
7	131920502	rs7807049	T	C	100	PASS	AC=723;AF=0.144369;AN=5008;NS=2504;DP=16162;EAS_AF=0.0129;AMR_AF=0.1383;AFR_AF=0.2126;EUR_AF=0.172;SAS_AF=0.1636;AA=T|||;VT=SNP
7	131920512	rs10245678	C	T	100	PASS	AC=607;AF=0.121206;AN=5008;NS=2504;DP=15504;EAS_AF=0.0129;AMR_AF=0.1326;AFR_AF=0.1293;EUR_AF=0.171;SAS_AF=0.1626;AA=C|||;VT=SNP
7	131920773	rs62464988	A	T	100	PASS	AC=107;AF=0.0213658;AN=5008;NS=2504;DP=20745;EAS_AF=0;AMR_AF=0.036;AFR_AF=0.0023;EUR_AF=0.0646;SAS_AF=0.0143;AA=A|||;VT=SNP
7	131921239	rs1991118	T	C	100	PASS	AC=3856;AF=0.769968;AN=5008;NS=2504;DP=20425;EAS_AF=0.6984;AMR_AF=0.7161;AFR_AF=0.8873;EUR_AF=0.6302;SAS_AF=0.8671;AA=C|||;VT=SNP
7	131921261	rs1991119	C	G	100	PASS	AC=44;AF=0.00878594;AN=5008;NS=2504;DP=20169;EAS_AF=0;AMR_AF=0.0245;AFR_AF=0.0023;EUR_AF=0.0239;SAS_AF=0;AA=C|||;VT=SNP
7	131921978	rs17805164	G	A	100	PASS	AC=107;AF=0.0213658;AN=5008;NS=2504;DP=18160;EAS_AF=0;AMR_AF=0.036;AFR_AF=0.0023;EUR_AF=0.0646;SAS_AF=0.0143;AA=G|||;VT=SNP
7	131922104	rs76793014	C	T	100	PASS	AC=102;AF=0.0203674;AN=5008;NS=2504;DP=19874;EAS_AF=0;AMR_AF=0.0447;AFR_AF=0.0023;EUR_AF=0.0537;SAS_AF=0.0143;AA=C|||;VT=SNP
7	131922332	rs10231824	G	A	100	PASS	AC=2178;AF=0.434904;AN=5008;NS=2504;DP=18133;EAS_AF=0.5784;AMR_AF=0.2435;AFR_AF=0.3986;EUR_AF=0.33;SAS_AF=0.5798;AA=G|||;VT=SNP
7	131922417	rs143650205	A	G	100	PASS	AC=31;AF=0.0061901;AN=5008;NS=2504;DP=20650;EAS_AF=0;AMR_AF=0.0144;AFR_AF=0.0015;EUR_AF=0.0179;SAS_AF=0.001;AA=A|||;VT=SNP
7	131922804	rs55721079	A	G	100	PASS	AC=155;AF=0.0309505;AN=5008;NS=2504;DP=20074;EAS_AF=0;AMR_AF=0.036;AFR_AF=0.0023;EUR_AF=0.0656;SAS_AF=0.0624;AA=A|||;VT=SNP
7	131922812	rs73155302	C	T	100	PASS	AC=2163;AF=0.431909;AN=5008;NS=2504;DP=19759;EAS_AF=0.5694;AMR_AF=0.2421;AFR_AF=0.3994;EUR_AF=0.329;SAS_AF=0.5746;AA=C|||;VT=SNP
7	131923589	rs889942	A	G	100	PASS	AC=1209;AF=0.241414;AN=5008;NS=2504;DP=17192;EAS_AF=0.0129;AMR_AF=0.232;AFR_AF=0.3767;EUR_AF=0.2913;SAS_AF=0.2495;AA=G|||;VT=SNP
7	131923644	rs755755	C	G	100	PASS	AC=614;AF=0.122604;AN=5008;NS=2504;DP=18668;EAS_AF=0.0129;AMR_AF=0.1326;AFR_AF=0.1316;EUR_AF=0.172;SAS_AF=0.1656;AA=C|||;VT=SNP
7	131923859	rs17805272	G	A	100	PASS	AC=106;AF=0.0211661;AN=5008;NS=2504;DP=19379;EAS_AF=0;AMR_AF=0.036;AFR_AF=0.0023;EUR_AF=0.0636;SAS_AF=0.0143;AA=g|||;VT=SNP
7	131924265	rs17805290	T	A	100	PASS	AC=152;AF=0.0303514;AN=5008;NS=2504;DP=20927;EAS_AF=0;AMR_AF=0.036;AFR_AF=0.003;EUR_AF=0.0636;SAS_AF=0.0603;AA=T|||;VT=SNP
7	131924557	rs1364513	G	T	100	PASS	AC=847;AF=0.169129;AN=5008;NS=2504;DP=21585;EAS_AF=0.0089;AMR_AF=0.1873;AFR_AF=0.2292;EUR_AF=0.2247;SAS_AF=0.183;AA=G|||;VT=SNP
7	131925348	rs10244207	C	A	100	PASS	AC=3907;AF=0.780152;AN=5008;NS=2504;DP=19916;EAS_AF=0.6885;AMR_AF=0.7176;AFR_AF=0.9402;EUR_AF=0.6272;SAS_AF=0.8599;AA=A|||;VT=SNP
7	131925601	rs11765681	C	T	100	PASS	AC=106;AF=0.0211661;AN=5008;NS=2504;DP=21102;EAS_AF=0;AMR_AF=0.036;AFR_AF=0.0023;EUR_AF=0.0636;SAS_AF=0.0143;AA=C|||;VT=SNP
7	131925605	rs1991120	G	A	100	PASS	AC=3909;AF=0.780551;AN=5008;NS=2504;DP=21333;EAS_AF=0.6895;AMR_AF=0.7176;AFR_AF=0.9402;EUR_AF=0.6272;SAS_AF=0.8609;AA=A|||;VT=SNP
7	131926112	rs3925378	C	G	100	PASS	AC=2866;AF=0.572284;AN=5008;NS=2504;DP=20642;EAS_AF=0.6756;AMR_AF=0.5288;AFR_AF=0.6006;EUR_AF=0.4026;SAS_AF=0.6329;AA=C|||;VT=SNP
7	131926215	rs62464990	T	C	100	PASS	AC=615;AF=0.122804;AN=5008;NS=2504;DP=22258;EAS_AF=0.0129;AMR_AF=0.1297;AFR_AF=0.1331;EUR_AF=0.173;SAS_AF=0.1656;AA=T|||;VT=SNP
7	131926988	rs1125855	T	C	100	PASS	AC=237;AF=0.0473243;AN=5008;NS=2504;DP=16390;EAS_AF=0;AMR_AF=0.072;AFR_AF=0.0038;EUR_AF=0.1431;SAS_AF=0.0389;AA=T|||;VT=SNP
7	131927170	rs1125854	T	C	100	PASS	AC=3922;AF=0.783147;AN=5008;NS=2504;DP=17199;EAS_AF=0.6905;AMR_AF=0.7219;AFR_AF=0.941;EUR_AF=0.6272;SAS_AF=0.8691;AA=C|||;VT=SNP
7	131927649	rs17216760	C	T	100	PASS	AC=106;AF=0.0211661;AN=5008;NS=2504;DP=19514;EAS_AF=0;AMR_AF=0.036;AFR_AF=0.0023;EUR_AF=0.0636;SAS_AF=0.0143;AA=C|||;VT=SNP
7	131927777	rs149232556	C	T	100	PASS	AC=19;AF=0.00379393;AN=5008;NS=2504;DP=19767;EAS_AF=0;AMR_AF=0.0072;AFR_AF=0.0023;EUR_AF=0.0109;SAS_AF=0;AA=C|||;VT=SNP
7	131928475	rs11761047	A	G	100	PASS	AC=156;AF=0.0311502;AN=5008;NS=2504;DP=16397;EAS_AF=0;AMR_AF=0.036;AFR_AF=0.003;EUR_AF=0.0646;SAS_AF=0.0634;AA=A|||;VT=SNP
7	131928609	rs35971464	T	C	100	PASS	AC=2514;AF=0.501997;AN=5008;NS=2504;DP=17198;EAS_AF=0.6786;AMR_AF=0.4755;AFR_AF=0.4236;EUR_AF=0.334;SAS_AF=0.6176;AA=T|||;VT=SNP
7	131928901	rs10260191	C	T	100	PASS	AC=2570;AF=0.513179;AN=5008;NS=2504;DP=18070;EAS_AF=0.6756;AMR_AF=0.4784;AFR_AF=0.4629;EUR_AF=0.338;SAS_AF=0.6186;AA=C|||;VT=SNP
7	131929063	rs10260567	G	A	100	PASS	AC=1119;AF=0.223442;AN=5008;NS=2504;DP=18753;EAS_AF=0.0129;AMR_AF=0.2003;AFR_AF=0.4228;EUR_AF=0.2237;SAS_AF=0.1871;AA=A|||;VT=SNP
7	131929709	rs10279805	T	C	100	PASS	AC=3859;AF=0.770567;AN=5008;NS=2504;DP=18385;EAS_AF=0.6954;AMR_AF=0.7147;AFR_AF=0.8888;EUR_AF=0.6332;SAS_AF=0.8691;AA=C|||;VT=SNP
7	131929784	rs73157207	T	C	100	PASS	AC=108;AF=0.0215655;AN=5008;NS=2504;DP=17445;EAS_AF=0;AMR_AF=0.0375;AFR_AF=0.0023;EUR_AF=0.0646;SAS_AF=0.0143;AA=T|||;VT=SNP
7	131930740	rs62464991	A	G	100	PASS	AC=107;AF=0.0213658;AN=5008;NS=2504;DP=21719;EAS_AF=0;AMR_AF=0.036;AFR_AF=0.0023;EUR_AF=0.0646;SAS_AF=0.0143;AA=G|||;VT=SNP
7	131930812	rs1364507	C	T	100	PASS	AC=1055;AF=0.210663;AN=5008;NS=2504;DP=21266;EAS_AF=0.0089;AMR_AF=0.1945;AFR_AF=0.382;EUR_AF=0.2237;SAS_AF=0.1851;AA=C|||;VT=SNP
7	131930979	rs62464992	G	A	100	PASS	AC=164;AF=0.0327476;AN=5008;NS=2504;DP=20207;EAS_AF=0;AMR_AF=0.0418;AFR_AF=0.0424;EUR_AF=0.0646;SAS_AF=0.0143;AA=A|||;VT=SNP
7	131930988	rs62465023	T	C	100	PASS	AC=107;AF=0.0213658;AN=5008;NS=2504;DP=19961;EAS_AF=0;AMR_AF=0.036;AFR_AF=0.0023;EUR_AF=0.0646;SAS_AF=0.0143;AA=C|||;VT=SNP
7	131931667	rs73157208	A	G	100	PASS	AC=107;AF=0.0213658;AN=5008;NS=2504;DP=19832;EAS_AF=0;AMR_AF=0.036;AFR_AF=0.0023;EUR_AF=0.0646;SAS_AF=0.0143;AA=G|||;VT=SNP
7	131931784	rs73157211	G	A	100	PASS	AC=100;AF=0.0199681;AN=5008;NS=2504;DP=17497;EAS_AF=0;AMR_AF=0.0331;AFR_AF=0.0023;EUR_AF=0.0596;SAS_AF=0.0143;AA=G|||;VT=SNP
7	131931936	rs73157212	T	C	100	PASS	AC=31;AF=0.0061901;AN=5008;NS=2504;DP=21955;EAS_AF=0;AMR_AF=0.0086;AFR_AF=0.0015;EUR_AF=0.0199;SAS_AF=0.0031;AA=T|||;VT=SNP
7	131931985	rs28439428	G	A	100	PASS	AC=2189;AF=0.437101;AN=5008;NS=2504;DP=20450;EAS_AF=0.5813;AMR_AF=0.2435;AFR_AF=0.4017;EUR_AF=0.329;SAS_AF=0.5849;AA=G|||;VT=SNP
7	131932024	rs17166279	A	G	100	PASS	AC=315;AF=0.0628994;AN=5008;NS=2504;DP=20838;EAS_AF=0.0685;AMR_AF=0.0461;AFR_AF=0.0454;EUR_AF=0.0268;SAS_AF=0.1299;AA=A|||;VT=SNP
7	131932485	rs6944400	T	C	100	PASS	AC=2392;AF=0.477636;AN=5008;NS=2504;DP=19461;EAS_AF=0.5784;AMR_AF=0.2536;AFR_AF=0.5522;EUR_AF=0.329;SAS_AF=0.5849;AA=T|||;VT=SNP
7	131932607	rs73157214	T	C	100	PASS	AC=137;AF=0.0273562;AN=5008;NS=2504;DP=20061;EAS_AF=0;AMR_AF=0.0519;AFR_AF=0.0197;EUR_AF=0.0517;SAS_AF=0.0235;AA=T|||;VT=SNP
7	131932626	rs10254737	G	T	100	PASS	AC=2824;AF=0.563898;AN=5008;NS=2504;DP=20357;EAS_AF=0.6786;AMR_AF=0.4856;AFR_AF=0.612;EUR_AF=0.338;SAS_AF=0.6687;AA=T|||;VT=SNP
7	131932712	rs73157217	T	C	100	PASS	AC=108;AF=0.0215655;AN=5008;NS=2504;DP=20450;EAS_AF=0;AMR_AF=0.036;AFR_AF=0.0023;EUR_AF=0.0656;SAS_AF=0.0143;AA=T|||;VT=SNP
7	131932985	rs73157219	A	C	100	PASS	AC=108;AF=0.0215655;AN=5008;NS=2504;DP=21400;EAS_AF=0;AMR_AF=0.036;AFR_AF=0.0023;EUR_AF=0.0656;SAS_AF=0.0143;AA=A|||;VT=SNP
7	131933308	rs7799929	A	G	100	PASS	AC=285;AF=0.0569089;AN=5008;NS=2504;DP=21838;EAS_AF=0;AMR_AF=0.0562;AFR_AF=0.1293;EUR_AF=0.0517;SAS_AF=0.0235;AA=A|||;VT=SNP
7	131933651	rs10488377	T	C	100	PASS	AC=108;AF=0.0215655;AN=5008;NS=2504;DP=20070;EAS_AF=0;AMR_AF=0.036;AFR_AF=0.0023;EUR_AF=0.0656;SAS_AF=0.0143;AA=T|||;VT=SNP
7	131933726	rs10488376	A	G	100	PASS	AC=2582;AF=0.515575;AN=5008;NS=2504;DP=17858;EAS_AF=0.7351;AMR_AF=0.4755;AFR_AF=0.4244;EUR_AF=0.339;SAS_AF=0.6227;AA=A|||;VT=SNP
7	131933883	rs117498566	T	A	100	PASS	AC=42;AF=0.00838658;AN=5008;NS=2504;DP=18202;EAS_AF=0;AMR_AF=0.0245;AFR_AF=0.0015;EUR_AF=0.0229;SAS_AF=0;AA=T|||;VT=SNP
7	131934509	rs17805585	C	T	100	PASS	AC=1284;AF=0.25639;AN=5008;NS=2504;DP=19716;EAS_AF=0.3145;AMR_AF=0.2133;AFR_AF=0.1082;EUR_AF=0.2724;SAS_AF=0.411;AA=c|||;VT=SNP
7	131934762	rs7792482	T	C	100	PASS	AC=2893;AF=0.577676;AN=5008;NS=2504;DP=19699;EAS_AF=0.7431;AMR_AF=0.4942;AFR_AF=0.6483;EUR_AF=0.34;SAS_AF=0.6155;AA=T|||;VT=SNP
7	131935118	rs1376291	C	T	100	PASS	AC=691;AF=0.137979;AN=5008;NS=2504;DP=21550;EAS_AF=0.0089;AMR_AF=0.1787;AFR_AF=0.121;EUR_AF=0.2197;SAS_AF=0.181;AA=C|||;VT=SNP
7	131935357	rs139594437	C	T	100	PASS	AC=30;AF=0.00599042;AN=5008;NS=2504;DP=18848;EAS_AF=0;AMR_AF=0.0101;AFR_AF=0;EUR_AF=0.0189;SAS_AF=0.0041;AA=C|||;VT=SNP
7	131935433	rs10263746	C	A	100	PASS	AC=1585;AF=0.316494;AN=5008;NS=2504;DP=19611;EAS_AF=0.2758;AMR_AF=0.2089;AFR_AF=0.4478;EUR_AF=0.2376;SAS_AF=0.3384;AA=C|||;VT=SNP
7	131935468	rs79467740	A	G	100	PASS	AC=110;AF=0.0219649;AN=5008;NS=2504;DP=20449;EAS_AF=0;AMR_AF=0.0173;AFR_AF=0.0333;EUR_AF=0.0417;SAS_AF=0.0123;AA=A|||;VT=SNP
7	131935877	rs114647121	C	T	100	PASS	AC=111;AF=0.0221645;AN=5008;NS=2504;DP=15368;EAS_AF=0.001;AMR_AF=0.0173;AFR_AF=0.0333;EUR_AF=0.0417;SAS_AF=0.0123;AA=C|||;VT=SNP
7	131936218	rs77406599	C	T	100	PASS	AC=122;AF=0.024361;AN=5008;NS=2504;DP=17033;EAS_AF=0;AMR_AF=0.049;AFR_AF=0.0189;EUR_AF=0.0457;SAS_AF=0.0174;AA=c|||;VT=SNP
7	131937261	rs113152540	G	C	100	PASS	AC=569;AF=0.113618;AN=5008;NS=2504;DP=15526;EAS_AF=0.1409;AMR_AF=0.2565;AFR_AF=0.1165;EUR_AF=0.0507;SAS_AF=0.045;AA=G|||;VT=SNP
7	131937820	rs11762143	T	C	100	PASS	AC=2974;AF=0.59385;AN=5008;NS=2504;DP=15643;EAS_AF=0.7381;AMR_AF=0.536;AFR_AF=0.5953;EUR_AF=0.4036;SAS_AF=0.68;AA=C|||;VT=SNP
7	131938390	rs73157224	C	A	100	PASS	AC=119;AF=0.023762;AN=5008;NS=2504;DP=19636;EAS_AF=0;AMR_AF=0.0476;AFR_AF=0.0189;EUR_AF=0.0437;SAS_AF=0.0174;AA=C|||;VT=SNP
7	131938472	rs73157225	G	A	100	PASS	AC=32;AF=0.00638978;AN=5008;NS=2504;DP=18544;EAS_AF=0;AMR_AF=0.0144;AFR_AF=0;EUR_AF=0.0189;SAS_AF=0.0031;AA=G|||;VT=SNP
7	131938569	rs117821671	G	A	100	PASS	AC=30;AF=0.00599042;AN=5008;NS=2504;DP=18640;EAS_AF=0;AMR_AF=0.0101;AFR_AF=0.0008;EUR_AF=0.0179;SAS_AF=0.0041;AA=G|||;VT=SNP
7	131938840	rs66694965	T	G	100	PASS	AC=692;AF=0.138179;AN=5008;NS=2504;DP=19573;EAS_AF=0.119;AMR_AF=0.1297;AFR_AF=0.1256;EUR_AF=0.166;SAS_AF=0.1524;AA=T|||;VT=SNP
7	131938956	rs77205680	A	G	100	PASS	AC=118;AF=0.0235623;AN=5008;NS=2504;DP=18375;EAS_AF=0;AMR_AF=0.0418;AFR_AF=0.0197;EUR_AF=0.0467;SAS_AF=0.0164;AA=A|||;VT=SNP
7	131939038	rs75768542	T	C	100	PASS	AC=13;AF=0.00259585;AN=5008;NS=2504;DP=19413;EAS_AF=0;AMR_AF=0.0043;AFR_AF=0;EUR_AF=0.008;SAS_AF=0.002;AA=T|||;VT=SNP
7	131939096	rs181614640	G	A	100	PASS	AC=36;AF=0.0071885;AN=5008;NS=2504;DP=20718;EAS_AF=0;AMR_AF=0.0159;AFR_AF=0.0008;EUR_AF=0.0119;SAS_AF=0.0123;AA=G|||;VT=SNP
7	131939182	rs10236971	T	C	100	PASS	AC=860;AF=0.171725;AN=5008;NS=2504;DP=20055;EAS_AF=0.0079;AMR_AF=0.1816;AFR_AF=0.2436;EUR_AF=0.2416;SAS_AF=0.1646;AA=T|||;VT=SNP
7	131939267	rs10237001	T	C	100	PASS	AC=853;AF=0.170327;AN=5008;NS=2504;DP=19782;EAS_AF=0.0079;AMR_AF=0.1816;AFR_AF=0.2428;EUR_AF=0.2425;SAS_AF=0.1575;AA=T|||;VT=SNP
7	131939592	rs73157226	G	A	100	PASS	AC=99;AF=0.0197684;AN=5008;NS=2504;DP=19223;EAS_AF=0;AMR_AF=0.0259;AFR_AF=0.0129;EUR_AF=0.0457;SAS_AF=0.0184;AA=G|||;VT=SNP
7	131939639	rs10240355	T	C	100	PASS	AC=2549;AF=0.508986;AN=5008;NS=2504;DP=18694;EAS_AF=0.6905;AMR_AF=0.4481;AFR_AF=0.5439;EUR_AF=0.2505;SAS_AF=0.5838;AA=T|||;VT=SNP
7	131939753	rs6966281	G	T	100	PASS	AC=3931;AF=0.784944;AN=5008;NS=2504;DP=16771;EAS_AF=0.6964;AMR_AF=0.7305;AFR_AF=0.9803;EUR_AF=0.6362;SAS_AF=0.8037;AA=T|||;VT=SNP
7	131939805	rs11760515	C	T	100	PASS	AC=374;AF=0.0746805;AN=5008;NS=2504;DP=17828;EAS_AF=0;AMR_AF=0.0922;AFR_AF=0.0681;EUR_AF=0.1541;SAS_AF=0.0665;AA=C|||;VT=SNP
7	131940259	rs10225838	G	A	100	PASS	AC=677;AF=0.135184;AN=5008;NS=2504;DP=21482;EAS_AF=0.0079;AMR_AF=0.1816;AFR_AF=0.1218;EUR_AF=0.2326;SAS_AF=0.1513;AA=a|||;VT=SNP
7	131940525	rs10255203	A	G	100	PASS	AC=831;AF=0.165935;AN=5008;NS=2504;DP=18739;EAS_AF=0.0079;AMR_AF=0.1859;AFR_AF=0.2315;EUR_AF=0.2356;SAS_AF=0.1544;AA=A|||;VT=SNP
7	131940593	rs10228899	C	T	100	PASS	AC=827;AF=0.165136;AN=5008;NS=2504;DP=20602;EAS_AF=0.0079;AMR_AF=0.1844;AFR_AF=0.2307;EUR_AF=0.2336;SAS_AF=0.1544;AA=C|||;VT=SNP
7	131940826	rs74654364	G	A	100	PASS	AC=15;AF=0.00299521;AN=5008;NS=2504;DP=17915;EAS_AF=0;AMR_AF=0.0086;AFR_AF=0.0008;EUR_AF=0.008;SAS_AF=0;AA=g|||;VT=SNP
7	131940862	rs73157228	C	T	100	PASS	AC=119;AF=0.023762;AN=5008;NS=2504;DP=17653;EAS_AF=0;AMR_AF=0.0389;AFR_AF=0.0038;EUR_AF=0.0696;SAS_AF=0.0174;AA=C|||;VT=SNP
7	131941210	rs35987793	C	G	100	PASS	AC=627;AF=0.1252;AN=5008;NS=2504;DP=18092;EAS_AF=0.1161;AMR_AF=0.1037;AFR_AF=0.1263;EUR_AF=0.1471;SAS_AF=0.1258;AA=C|||;VT=SNP
7	131941537	rs10259380	A	C	100	PASS	AC=3326;AF=0.664137;AN=5008;NS=2504;DP=20715;EAS_AF=0.6885;AMR_AF=0.6037;AFR_AF=0.8124;EUR_AF=0.4761;SAS_AF=0.6748;AA=A|||;VT=SNP
7	131941771	rs10270115	C	T	100	PASS	AC=3921;AF=0.782947;AN=5008;NS=2504;DP=20982;EAS_AF=0.6964;AMR_AF=0.7291;AFR_AF=0.9803;EUR_AF=0.6372;SAS_AF=0.7935;AA=C|||;VT=SNP
7	131941775	rs10240557	A	T	100	PASS	AC=3921;AF=0.782947;AN=5008;NS=2504;DP=21096;EAS_AF=0.6964;AMR_AF=0.7291;AFR_AF=0.9803;EUR_AF=0.6372;SAS_AF=0.7935;AA=A|||;VT=SNP
7	131941864	rs11770980	C	G	100	PASS	AC=398;AF=0.0794728;AN=5008;NS=2504;DP=20511;EAS_AF=0;AMR_AF=0.0937;AFR_AF=0.1044;EUR_AF=0.1491;SAS_AF=0.046;AA=C|||;VT=SNP
7	131941902	rs11771069	G	A	100	PASS	AC=1165;AF=0.232628;AN=5008;NS=2504;DP=19412;EAS_AF=0.0069;AMR_AF=0.2262;AFR_AF=0.3843;EUR_AF=0.3111;SAS_AF=0.184;AA=G|||;VT=SNP
7	131942297	rs10241293	A	G	100	PASS	AC=3864;AF=0.771565;AN=5008;NS=2504;DP=19206;EAS_AF=0.7034;AMR_AF=0.7262;AFR_AF=0.9297;EUR_AF=0.6392;SAS_AF=0.7965;AA=A|||;VT=SNP
7	131942561	rs75442747	T	C	100	PASS	AC=160;AF=0.0319489;AN=5008;NS=2504;DP=20771;EAS_AF=0.001;AMR_AF=0.0562;AFR_AF=0.003;EUR_AF=0.0736;SAS_AF=0.0429;AA=T|||;VT=SNP
7	131942569	rs10271349	G	A	100	PASS	AC=3920;AF=0.782748;AN=5008;NS=2504;DP=20495;EAS_AF=0.6944;AMR_AF=0.7305;AFR_AF=0.9803;EUR_AF=0.6372;SAS_AF=0.7935;AA=A|||;VT=SNP
7	131942644	rs6973565	T	A	100	PASS	AC=748;AF=0.149361;AN=5008;NS=2504;DP=21979;EAS_AF=0.0069;AMR_AF=0.1326;AFR_AF=0.2791;EUR_AF=0.163;SAS_AF=0.1186;AA=T|||;VT=SNP
7	131942949	rs10274622	C	T	100	PASS	AC=520;AF=0.103834;AN=5008;NS=2504;DP=19095;EAS_AF=0.0069;AMR_AF=0.1167;AFR_AF=0.1165;EUR_AF=0.161;SAS_AF=0.1186;AA=C|||;VT=SNP
7	131942999	rs11772044	C	T	100	PASS	AC=348;AF=0.0694888;AN=5008;NS=2504;DP=20424;EAS_AF=0;AMR_AF=0.0922;AFR_AF=0.0673;EUR_AF=0.1491;SAS_AF=0.046;AA=C|||;VT=SNP
7	131943220	rs11772149	G	T	100	PASS	AC=117;AF=0.0233626;AN=5008;NS=2504;DP=17379;EAS_AF=0;AMR_AF=0.0375;AFR_AF=0.003;EUR_AF=0.0696;SAS_AF=0.0174;AA=G|||;VT=SNP
7	131943316	rs76679077	C	A	100	PASS	AC=121;AF=0.0241613;AN=5008;NS=2504;DP=18497;EAS_AF=0;AMR_AF=0.0274;AFR_AF=0.0386;EUR_AF=0.0398;SAS_AF=0.0112;AA=C|||;VT=SNP
7	131943949	rs62465024	T	G	100	PASS	AC=397;AF=0.0792732;AN=5008;NS=2504;DP=15885;EAS_AF=0.0069;AMR_AF=0.1095;AFR_AF=0.025;EUR_AF=0.162;SAS_AF=0.1207;AA=T|||;VT=SNP
7	131944137	rs11773091	G	C	100	PASS	AC=3179;AF=0.634784;AN=5008;NS=2504;DP=13849;EAS_AF=0.6944;AMR_AF=0.5951;AFR_AF=0.7012;EUR_AF=0.4742;SAS_AF=0.6769;AA=G|||;VT=SNP
7	131944241	rs10279295	G	A	100	PASS	AC=3882;AF=0.77516;AN=5008;NS=2504;DP=16770;EAS_AF=0.6984;AMR_AF=0.7277;AFR_AF=0.9713;EUR_AF=0.6392;SAS_AF=0.7628;AA=A|||;VT=SNP
7	131944273	rs10954368	G	T	100	PASS	AC=3172;AF=0.633387;AN=5008;NS=2504;DP=14334;EAS_AF=0.6915;AMR_AF=0.5951;AFR_AF=0.7012;EUR_AF=0.4742;SAS_AF=0.6728;AA=G|||;VT=SNP
7	131944675	rs116938177	A	G	100	PASS	AC=9;AF=0.00179712;AN=5008;NS=2504;DP=21086;EAS_AF=0;AMR_AF=0.0029;AFR_AF=0;EUR_AF=0.007;SAS_AF=0;AA=A|||;VT=SNP
7	131944866	rs62465025	T	C	100	PASS	AC=381;AF=0.0760783;AN=5008;NS=2504;DP=19388;EAS_AF=0.0069;AMR_AF=0.1081;AFR_AF=0.0151;EUR_AF=0.16;SAS_AF=0.1207;AA=T|||;VT=SNP
7	131945360	rs10253794	A	G	100	PASS	AC=3085;AF=0.616014;AN=5008;NS=2504;DP=20123;EAS_AF=0.5863;AMR_AF=0.3991;AFR_AF=0.7806;EUR_AF=0.4831;SAS_AF=0.7147;AA=A|||;VT=SNP
7	131945998	rs4728253	G	A	100	PASS	AC=2983;AF=0.595647;AN=5008;NS=2504;DP=18578;EAS_AF=0.5714;AMR_AF=0.3963;AFR_AF=0.7216;EUR_AF=0.4771;SAS_AF=0.7137;AA=G|||;VT=SNP
7	131946200	rs117713945	T	C	100	PASS	AC=40;AF=0.00798722;AN=5008;NS=2504;DP=20795;EAS_AF=0;AMR_AF=0.0216;AFR_AF=0.0008;EUR_AF=0.0239;SAS_AF=0;AA=T|||;VT=SNP
7	131947098	rs11765810	T	A	100	PASS	AC=1554;AF=0.310304;AN=5008;NS=2504;DP=17981;EAS_AF=0.3155;AMR_AF=0.4452;AFR_AF=0.3449;EUR_AF=0.2753;SAS_AF=0.1984;AA=T|||;VT=SNP
7	131947532	rs4731857	G	A	100	PASS	AC=1735;AF=0.346446;AN=5008;NS=2504;DP=18673;EAS_AF=0.4623;AMR_AF=0.3401;AFR_AF=0.3623;EUR_AF=0.0984;SAS_AF=0.4652;AA=G|||;VT=SNP
7	131947683	rs117039575	A	T	100	PASS	AC=73;AF=0.0145767;AN=5008;NS=2504;DP=18964;EAS_AF=0;AMR_AF=0.0072;AFR_AF=0.003;EUR_AF=0.0149;SAS_AF=0.0501;AA=A|||;VT=SNP
7	131947703	rs7776568	C	T	100	PASS	AC=1666;AF=0.332668;AN=5008;NS=2504;DP=19099;EAS_AF=0.2113;AMR_AF=0.3055;AFR_AF=0.4871;EUR_AF=0.3996;SAS_AF=0.1994;AA=C|||;VT=SNP
7	131947817	rs7776974	G	A	100	PASS	AC=1785;AF=0.35643;AN=5008;NS=2504;DP=20476;EAS_AF=0.2133;AMR_AF=0.3112;AFR_AF=0.5726;EUR_AF=0.4006;SAS_AF=0.1984;AA=A|||;VT=SNP
7	131948221	rs73157232	C	T	100	PASS	AC=356;AF=0.0710863;AN=5008;NS=2504;DP=19017;EAS_AF=0;AMR_AF=0.0663;AFR_AF=0.1626;EUR_AF=0.0755;SAS_AF=0.0194;AA=c|||;VT=SNP
7	131948246	rs2341820	A	G	100	PASS	AC=3580;AF=0.714856;AN=5008;NS=2504;DP=19834;EAS_AF=0.6845;AMR_AF=0.6628;AFR_AF=0.9561;EUR_AF=0.5089;SAS_AF=0.6687;AA=G|||;VT=SNP
7	131948879	rs56117324	T	C	100	PASS	AC=670;AF=0.133786;AN=5008;NS=2504;DP=19609;EAS_AF=0;AMR_AF=0.1095;AFR_AF=0.3116;EUR_AF=0.1392;SAS_AF=0.0429;AA=T|||;VT=SNP
7	131949297	rs56247819	C	T	100	PASS	AC=605;AF=0.120807;AN=5008;NS=2504;DP=15682;EAS_AF=0;AMR_AF=0.1066;AFR_AF=0.2632;EUR_AF=0.1402;SAS_AF=0.0429;AA=C|||;VT=SNP
7	131949317	rs17217234	C	T	100	PASS	AC=14;AF=0.00279553;AN=5008;NS=2504;DP=15138;EAS_AF=0;AMR_AF=0.0058;AFR_AF=0;EUR_AF=0.0089;SAS_AF=0.001;AA=C|||;VT=SNP
7	131949342	rs139191365	C	A	100	PASS	AC=13;AF=0.00259585;AN=5008;NS=2504;DP=15349;EAS_AF=0;AMR_AF=0.0014;AFR_AF=0.0008;EUR_AF=0.0109;SAS_AF=0;AA=C|||;VT=SNP
7	131949362	rs73157234	G	A	100	PASS	AC=227;AF=0.0453275;AN=5008;NS=2504;DP=16299;EAS_AF=0;AMR_AF=0.0331;AFR_AF=0.1218;EUR_AF=0.0368;SAS_AF=0.0061;AA=G|||;VT=SNP
7	131949376	rs4731858	G	A	100	PASS	AC=1284;AF=0.25639;AN=5008;NS=2504;DP=16352;EAS_AF=0.369;AMR_AF=0.0922;AFR_AF=0.2542;EUR_AF=0.0915;SAS_AF=0.4294;AA=G|||;VT=SNP
7	131949480	rs73157235	A	G	100	PASS	AC=106;AF=0.0211661;AN=5008;NS=2504;DP=11619;EAS_AF=0;AMR_AF=0.0288;AFR_AF=0.003;EUR_AF=0.0636;SAS_AF=0.0184;AA=A|||;VT=SNP
7	131949564	rs143276958	C	A	100	PASS	AC=353;AF=0.0704872;AN=5008;NS=2504;DP=15307;EAS_AF=0;AMR_AF=0.0663;AFR_AF=0.1604;EUR_AF=0.0755;SAS_AF=0.0194;AA=C|||;VT=SNP
7	131949691	rs67774966	A	G	100	PASS	AC=683;AF=0.136382;AN=5008;NS=2504;DP=17280;EAS_AF=0;AMR_AF=0.1095;AFR_AF=0.3215;EUR_AF=0.1392;SAS_AF=0.0429;AA=A|||;VT=SNP
7	131950103	rs717006	G	A	100	PASS	AC=2755;AF=0.55012;AN=5008;NS=2504;DP=22468;EAS_AF=0.6895;AMR_AF=0.5432;AFR_AF=0.5325;EUR_AF=0.3598;SAS_AF=0.6309;AA=G|||;VT=SNP
7	131950106	rs73157238	T	C	100	PASS	AC=354;AF=0.0706869;AN=5008;NS=2504;DP=22664;EAS_AF=0;AMR_AF=0.0677;AFR_AF=0.1604;EUR_AF=0.0755;SAS_AF=0.0194;AA=T|||;VT=SNP
7	131950213	rs717005	G	T	100	PASS	AC=682;AF=0.136182;AN=5008;NS=2504;DP=21029;EAS_AF=0;AMR_AF=0.111;AFR_AF=0.32;EUR_AF=0.1392;SAS_AF=0.0429;AA=G|||;VT=SNP
7	131950297	rs717007	C	A	100	PASS	AC=1293;AF=0.258187;AN=5008;NS=2504;DP=20178;EAS_AF=0.369;AMR_AF=0.0922;AFR_AF=0.2557;EUR_AF=0.0905;SAS_AF=0.4376;AA=C|||;VT=SNP
7	131950390	rs117623808	A	T	100	PASS	AC=54;AF=0.0107827;AN=5008;NS=2504;DP=20173;EAS_AF=0;AMR_AF=0.0173;AFR_AF=0.0045;EUR_AF=0.0328;SAS_AF=0.0031;AA=A|||;VT=SNP
7	131950465	rs1364509	T	C	100	PASS	AC=3579;AF=0.714657;AN=5008;NS=2504;DP=20393;EAS_AF=0.6895;AMR_AF=0.6599;AFR_AF=0.9561;EUR_AF=0.5;SAS_AF=0.6738;AA=C|||;VT=SNP
7	131950772	rs73157239	A	T	100	PASS	AC=79;AF=0.0157748;AN=5008;NS=2504;DP=20139;EAS_AF=0;AMR_AF=0.0274;AFR_AF=0.0136;EUR_AF=0.0358;SAS_AF=0.0061;AA=A|||;VT=SNP
7	131950853	rs2305328	A	G	100	PASS	AC=1356;AF=0.270767;AN=5008;NS=2504;DP=19063;EAS_AF=0.3155;AMR_AF=0.4438;AFR_AF=0.2057;EUR_AF=0.2684;SAS_AF=0.1922;AA=A|||;VT=SNP
7	131951844	rs1364512	G	T	100	PASS	AC=3567;AF=0.71226;AN=5008;NS=2504;DP=20757;EAS_AF=0.6925;AMR_AF=0.6643;AFR_AF=0.9395;EUR_AF=0.5089;SAS_AF=0.6687;AA=T|||;VT=SNP
7	131952684	rs55853852	C	T	100	PASS	AC=106;AF=0.0211661;AN=5008;NS=2504;DP=18797;EAS_AF=0;AMR_AF=0.0288;AFR_AF=0.003;EUR_AF=0.0636;SAS_AF=0.0184;AA=C|||;VT=SNP
7	131952879	rs75153098	C	T	100	PASS	AC=121;AF=0.0241613;AN=5008;NS=2504;DP=19425;EAS_AF=0;AMR_AF=0.0346;AFR_AF=0.034;EUR_AF=0.0388;SAS_AF=0.0133;AA=C|||;VT=SNP
7	131954667	rs76217515	T	C	100	PASS	AC=28;AF=0.00559105;AN=5008;NS=2504;DP=16509;EAS_AF=0;AMR_AF=0.0058;AFR_AF=0;EUR_AF=0.0119;SAS_AF=0.0123;AA=T|||;VT=SNP
7	131954777	rs1863017	G	C	100	PASS	AC=1346;AF=0.26877;AN=5008;NS=2504;DP=17729;EAS_AF=0.3105;AMR_AF=0.4438;AFR_AF=0.2035;EUR_AF=0.2694;SAS_AF=0.1892;AA=G|||;VT=SNP
7	131955001	rs1424593	G	T	100	PASS	AC=3581;AF=0.715056;AN=5008;NS=2504;DP=17827;EAS_AF=0.6845;AMR_AF=0.6643;AFR_AF=0.9561;EUR_AF=0.507;SAS_AF=0.6708;AA=T|||;VT=SNP
7	131955120	rs74781973	A	G	100	PASS	AC=36;AF=0.0071885;AN=5008;NS=2504;DP=17336;EAS_AF=0;AMR_AF=0.0144;AFR_AF=0;EUR_AF=0.0199;SAS_AF=0.0061;AA=A|||;VT=SNP
7	131955340	rs73157241	A	G	100	PASS	AC=240;AF=0.0479233;AN=5008;NS=2504;DP=20205;EAS_AF=0;AMR_AF=0.0317;AFR_AF=0.1324;EUR_AF=0.0368;SAS_AF=0.0061;AA=A|||;VT=SNP
7	131955382	rs2161872	G	A	100	PASS	AC=3587;AF=0.716254;AN=5008;NS=2504;DP=18665;EAS_AF=0.6865;AMR_AF=0.6671;AFR_AF=0.9561;EUR_AF=0.5099;SAS_AF=0.6697;AA=A|||;VT=SNP
7	131956155	rs17817105	A	C	100	PASS	AC=106;AF=0.0211661;AN=5008;NS=2504;DP=15163;EAS_AF=0;AMR_AF=0.0288;AFR_AF=0.003;EUR_AF=0.0636;SAS_AF=0.0184;AA=A|||;VT=SNP
7	131956283	rs73157244	G	A	100	PASS	AC=106;AF=0.0211661;AN=5008;NS=2504;DP=18784;EAS_AF=0;AMR_AF=0.0288;AFR_AF=0.003;EUR_AF=0.0636;SAS_AF=0.0184;AA=G|||;VT=SNP
7	131956524	rs73157245	T	G	100	PASS	AC=361;AF=0.0720847;AN=5008;NS=2504;DP=17909;EAS_AF=0;AMR_AF=0.0677;AFR_AF=0.1657;EUR_AF=0.0755;SAS_AF=0.0194;AA=T|||;VT=SNP
7	131956806	rs76588747	T	G	100	PASS	AC=129;AF=0.0257588;AN=5008;NS=2504;DP=13474;EAS_AF=0;AMR_AF=0.0346;AFR_AF=0.0401;EUR_AF=0.0388;SAS_AF=0.0133;AA=T|||;VT=SNP
7	131956807	rs55675608	T	C	100	PASS	AC=588;AF=0.117412;AN=5008;NS=2504;DP=13631;EAS_AF=0;AMR_AF=0.085;AFR_AF=0.3238;EUR_AF=0.0765;SAS_AF=0.0245;AA=T|||;VT=SNP
7	131956955	rs73157246	C	T	100	PASS	AC=208;AF=0.0415335;AN=5008;NS=2504;DP=19878;EAS_AF=0;AMR_AF=0.062;AFR_AF=0.0537;EUR_AF=0.0746;SAS_AF=0.0194;AA=C|||;VT=SNP
7	131957242	rs73157247	A	T	100	PASS	AC=359;AF=0.0716853;AN=5008;NS=2504;DP=18602;EAS_AF=0;AMR_AF=0.0663;AFR_AF=0.1649;EUR_AF=0.0755;SAS_AF=0.0194;AA=A|||;VT=SNP
7	131957585	rs62465026	C	T	100	PASS	AC=338;AF=0.067492;AN=5008;NS=2504;DP=22033;EAS_AF=0.0069;AMR_AF=0.0994;AFR_AF=0.0136;EUR_AF=0.1441;SAS_AF=0.1012;AA=C|||;VT=SNP
7	131957994	rs10271768	T	C	100	PASS	AC=3591;AF=0.717053;AN=5008;NS=2504;DP=19728;EAS_AF=0.6944;AMR_AF=0.67;AFR_AF=0.9395;EUR_AF=0.5119;SAS_AF=0.684;AA=C|||;VT=SNP
7	131958147	rs149635280	T	C	100	PASS	AC=13;AF=0.00259585;AN=5008;NS=2504;DP=18560;EAS_AF=0;AMR_AF=0.0043;AFR_AF=0.0008;EUR_AF=0.006;SAS_AF=0.0031;AA=T|||;VT=SNP
7	131958294	rs74587224	C	T	100	PASS	AC=208;AF=0.0415335;AN=5008;NS=2504;DP=19603;EAS_AF=0;AMR_AF=0.062;AFR_AF=0.0537;EUR_AF=0.0746;SAS_AF=0.0194;AA=C|||;VT=SNP
7	131958687	rs144755220	G	A	100	PASS	AC=25;AF=0.00499201;AN=5008;NS=2504;DP=15401;EAS_AF=0;AMR_AF=0.0115;AFR_AF=0;EUR_AF=0.0169;SAS_AF=0;AA=G|||;VT=SNP
7	131959203	rs77707520	A	G	100	PASS	AC=129;AF=0.0257588;AN=5008;NS=2504;DP=14330;EAS_AF=0;AMR_AF=0.0346;AFR_AF=0.0401;EUR_AF=0.0388;SAS_AF=0.0133;AA=A|||;VT=SNP
7	131959389	rs73157249	T	C	100	PASS	AC=106;AF=0.0211661;AN=5008;NS=2504;DP=16294;EAS_AF=0;AMR_AF=0.0288;AFR_AF=0.003;EUR_AF=0.0636;SAS_AF=0.0184;AA=T|||;VT=SNP
7	131959484	rs73157250	C	T	100	PASS	AC=107;AF=0.0213658;AN=5008;NS=2504;DP=16124;EAS_AF=0;AMR_AF=0.0288;AFR_AF=0.003;EUR_AF=0.0636;SAS_AF=0.0194;AA=C|||;VT=SNP
7	131960398	rs10954369	G	C	100	PASS	AC=3570;AF=0.712859;AN=5008;NS=2504;DP=20599;EAS_AF=0.6865;AMR_AF=0.6671;AFR_AF=0.9395;EUR_AF=0.5119;SAS_AF=0.6728;AA=C|||;VT=SNP
7	131960601	rs76997047	C	A	100	PASS	AC=190;AF=0.0379393;AN=5008;NS=2504;DP=21791;EAS_AF=0;AMR_AF=0.0432;AFR_AF=0.0809;EUR_AF=0.0398;SAS_AF=0.0133;AA=C|||;VT=SNP
7	131960624	rs10488375	G	C	100	PASS	AC=106;AF=0.0211661;AN=5008;NS=2504;DP=21494;EAS_AF=0;AMR_AF=0.0288;AFR_AF=0.003;EUR_AF=0.0636;SAS_AF=0.0184;AA=G|||;VT=SNP
7	131960923	rs12668126	A	G	100	PASS	AC=3606;AF=0.720048;AN=5008;NS=2504;DP=18015;EAS_AF=0.6865;AMR_AF=0.6628;AFR_AF=0.9463;EUR_AF=0.5149;SAS_AF=0.7004;AA=a|||;VT=SNP
7	131961029	rs1026196	T	C	100	PASS	AC=4719;AF=0.942292;AN=5008;NS=2504;DP=17551;EAS_AF=0.999;AMR_AF=0.9207;AFR_AF=0.9962;EUR_AF=0.84;SAS_AF=0.9315;AA=C|||;VT=SNP
7	131961083	rs12666099	T	A	100	PASS	AC=1543;AF=0.308107;AN=5008;NS=2504;DP=18552;EAS_AF=0.2629;AMR_AF=0.4813;AFR_AF=0.3306;EUR_AF=0.3062;SAS_AF=0.2035;AA=T|||;VT=SNP
7	131961209	rs10954370	T	C	100	PASS	AC=2477;AF=0.494609;AN=5008;NS=2504;DP=14040;EAS_AF=0.3869;AMR_AF=0.6455;AFR_AF=0.739;EUR_AF=0.4105;SAS_AF=0.2546;AA=C|||;VT=SNP
7	131963274	rs6959397	T	C	100	PASS	AC=601;AF=0.120008;AN=5008;NS=2504;DP=19791;EAS_AF=0.1131;AMR_AF=0.2651;AFR_AF=0.1589;EUR_AF=0.0358;SAS_AF=0.0583;AA=T|||;VT=SNP
7	131964396	rs7778725	C	T	100	PASS	AC=3567;AF=0.71226;AN=5008;NS=2504;DP=20355;EAS_AF=0.629;AMR_AF=0.7334;AFR_AF=0.9312;EUR_AF=0.5149;SAS_AF=0.6902;AA=T|||;VT=SNP
7	131965304	rs13224851	T	A	100	PASS	AC=567;AF=0.113219;AN=5008;NS=2504;DP=18346;EAS_AF=0.1131;AMR_AF=0.268;AFR_AF=0.1316;EUR_AF=0.0358;SAS_AF=0.0583;AA=A|||;VT=SNP
7	131965467	rs6950129	A	G	100	PASS	AC=373;AF=0.0744808;AN=5008;NS=2504;DP=15723;EAS_AF=0;AMR_AF=0.0634;AFR_AF=0.171;EUR_AF=0.0825;SAS_AF=0.0204;AA=A|||;VT=SNP
7	131965909	rs10215137	T	C	100	PASS	AC=3679;AF=0.734625;AN=5008;NS=2504;DP=13730;EAS_AF=0.6806;AMR_AF=0.7378;AFR_AF=0.9599;EUR_AF=0.5179;SAS_AF=0.7065;AA=C|||;VT=SNP
7	131966208	rs115943443	C	A	100	PASS	AC=76;AF=0.0151757;AN=5008;NS=2504;DP=16230;EAS_AF=0;AMR_AF=0.0231;AFR_AF=0.0091;EUR_AF=0.0417;SAS_AF=0.0061;AA=C|||;VT=SNP
7	131966209	rs10215151	T	C	100	PASS	AC=1474;AF=0.294329;AN=5008;NS=2504;DP=16251;EAS_AF=0.3065;AMR_AF=0.451;AFR_AF=0.2867;EUR_AF=0.2724;SAS_AF=0.2035;AA=T|||;VT=SNP
7	131966824	rs73157255	A	T	100	PASS	AC=230;AF=0.0459265;AN=5008;NS=2504;DP=15765;EAS_AF=0;AMR_AF=0.0274;AFR_AF=0.1225;EUR_AF=0.0427;SAS_AF=0.0061;AA=A|||;VT=SNP
7	131966912	rs73157256	A	T	100	PASS	AC=230;AF=0.0459265;AN=5008;NS=2504;DP=15672;EAS_AF=0;AMR_AF=0.0274;AFR_AF=0.1225;EUR_AF=0.0427;SAS_AF=0.0061;AA=A|||;VT=SNP
7	131967472	rs17166306	T	C	100	PASS	AC=1482;AF=0.295927;AN=5008;NS=2504;DP=13690;EAS_AF=0.3839;AMR_AF=0.1816;AFR_AF=0.323;EUR_AF=0.0984;SAS_AF=0.453;AA=T|||;VT=SNP
7	131968438	rs66600282	T	C	100	PASS	AC=1551;AF=0.309704;AN=5008;NS=2504;DP=19437;EAS_AF=0.3839;AMR_AF=0.183;AFR_AF=0.3744;EUR_AF=0.0984;SAS_AF=0.453;AA=T|||;VT=SNP
7	131968500	rs73157259	C	A	100	PASS	AC=113;AF=0.0225639;AN=5008;NS=2504;DP=20570;EAS_AF=0;AMR_AF=0.0288;AFR_AF=0.0038;EUR_AF=0.0626;SAS_AF=0.0256;AA=C|||;VT=SNP
7	131968503	rs13222229	C	T	100	PASS	AC=572;AF=0.114217;AN=5008;NS=2504;DP=20875;EAS_AF=0.1081;AMR_AF=0.2738;AFR_AF=0.1324;EUR_AF=0.0408;SAS_AF=0.0583;AA=C|||;VT=SNP
7	131968552	rs67627092	T	C	100	PASS	AC=1399;AF=0.279353;AN=5008;NS=2504;DP=22031;EAS_AF=0.3839;AMR_AF=0.1729;AFR_AF=0.2648;EUR_AF=0.0984;SAS_AF=0.453;AA=T|||;VT=SNP
7	131969313	rs2880161	C	T	100	PASS	AC=4711;AF=0.940695;AN=5008;NS=2504;DP=15573;EAS_AF=0.999;AMR_AF=0.9193;AFR_AF=0.9932;EUR_AF=0.836;SAS_AF=0.9325;AA=T|||;VT=SNP
7	131970065	rs4728254	A	C	100	PASS	AC=3660;AF=0.730831;AN=5008;NS=2504;DP=19161;EAS_AF=0.6776;AMR_AF=0.7378;AFR_AF=0.9486;EUR_AF=0.5189;SAS_AF=0.7045;AA=C|||;VT=SNP
7	131970699	rs115167525	C	A	100	PASS	AC=134;AF=0.0267572;AN=5008;NS=2504;DP=18229;EAS_AF=0;AMR_AF=0.036;AFR_AF=0.0408;EUR_AF=0.0408;SAS_AF=0.0143;AA=C|||;VT=SNP
7	131970710	rs113177854	C	T	100	PASS	AC=134;AF=0.0267572;AN=5008;NS=2504;DP=18867;EAS_AF=0;AMR_AF=0.036;AFR_AF=0.0408;EUR_AF=0.0408;SAS_AF=0.0143;AA=C|||;VT=SNP
7	131970949	rs55917236	C	T	100	PASS	AC=134;AF=0.0267572;AN=5008;NS=2504;DP=19186;EAS_AF=0;AMR_AF=0.036;AFR_AF=0.0408;EUR_AF=0.0408;SAS_AF=0.0143;AA=C|||;VT=SNP
7	131971204	rs75981133	G	A	100	PASS	AC=227;AF=0.0453275;AN=5008;NS=2504;DP=20924;EAS_AF=0.1012;AMR_AF=0.0389;AFR_AF=0.0189;EUR_AF=0.0258;SAS_AF=0.0481;AA=G|||;VT=SNP
7	131971995	rs188110905	G	A	100	PASS	AC=41;AF=0.0081869;AN=5008;NS=2504;DP=19569;EAS_AF=0;AMR_AF=0.0072;AFR_AF=0;EUR_AF=0.0129;SAS_AF=0.0235;AA=g|||;VT=SNP
7	131972965	rs17817389	G	A	100	PASS	AC=112;AF=0.0223642;AN=5008;NS=2504;DP=20964;EAS_AF=0;AMR_AF=0.0288;AFR_AF=0.003;EUR_AF=0.0626;SAS_AF=0.0256;AA=G|||;VT=SNP
7	131973789	rs9656410	C	T	100	PASS	AC=3640;AF=0.726837;AN=5008;NS=2504;DP=20820;EAS_AF=0.6716;AMR_AF=0.7378;AFR_AF=0.9327;EUR_AF=0.5268;SAS_AF=0.7035;AA=T|||;VT=SNP
7	131974148	rs11764790	T	C	100	PASS	AC=117;AF=0.0233626;AN=5008;NS=2504;DP=16465;EAS_AF=0;AMR_AF=0.0288;AFR_AF=0.003;EUR_AF=0.0626;SAS_AF=0.0307;AA=T|||;VT=SNP
7	131974199	rs56122308	G	C	100	PASS	AC=1058;AF=0.211262;AN=5008;NS=2504;DP=18844;EAS_AF=0.1389;AMR_AF=0.2003;AFR_AF=0.3048;EUR_AF=0.2386;SAS_AF=0.1391;AA=G|||;VT=SNP
7	131974360	rs112607155	C	T	100	PASS	AC=135;AF=0.0269569;AN=5008;NS=2504;DP=13683;EAS_AF=0;AMR_AF=0.036;AFR_AF=0.0408;EUR_AF=0.0417;SAS_AF=0.0143;AA=T|||;VT=SNP
7	131974388	rs2161873	T	C	100	PASS	AC=1468;AF=0.293131;AN=5008;NS=2504;DP=13520;EAS_AF=0.251;AMR_AF=0.4553;AFR_AF=0.3268;EUR_AF=0.2724;SAS_AF=0.1973;AA=C|||;VT=SNP
7	131974455	rs1037323	A	C	100	PASS	AC=3635;AF=0.725839;AN=5008;NS=2504;DP=12417;EAS_AF=0.6716;AMR_AF=0.7363;AFR_AF=0.9334;EUR_AF=0.5179;SAS_AF=0.7076;AA=C|||;VT=SNP
7	131974533	rs71534232	T	C	100	PASS	AC=1468;AF=0.293131;AN=5008;NS=2504;DP=14871;EAS_AF=0.251;AMR_AF=0.4553;AFR_AF=0.3268;EUR_AF=0.2724;SAS_AF=0.1973;AA=C|||;VT=SNP
7	131974711	rs34477318	G	A	100	PASS	AC=475;AF=0.0948482;AN=5008;NS=2504;DP=16832;EAS_AF=0.1121;AMR_AF=0.2622;AFR_AF=0.0673;EUR_AF=0.0338;SAS_AF=0.0583;AA=G|||;VT=SNP
7	131975373	rs28436253	A	G	100	PASS	AC=855;AF=0.170727;AN=5008;NS=2504;DP=22669;EAS_AF=0.1429;AMR_AF=0.1859;AFR_AF=0.1581;EUR_AF=0.2356;SAS_AF=0.1391;AA=A|||;VT=SNP
7	131975498	rs4731859	C	T	100	PASS	AC=3625;AF=0.723842;AN=5008;NS=2504;DP=20969;EAS_AF=0.6716;AMR_AF=0.7363;AFR_AF=0.9281;EUR_AF=0.5169;SAS_AF=0.7055;AA=T|||;VT=SNP
7	131975892	rs13232076	G	A	100	PASS	AC=376;AF=0.0750799;AN=5008;NS=2504;DP=16909;EAS_AF=0.1081;AMR_AF=0.2493;AFR_AF=0.0015;EUR_AF=0.0348;SAS_AF=0.0583;AA=G|||;VT=SNP
7	131976265	rs78447532	T	G	100	PASS	AC=220;AF=0.0439297;AN=5008;NS=2504;DP=20743;EAS_AF=0;AMR_AF=0.0303;AFR_AF=0.0068;EUR_AF=0.1213;SAS_AF=0.0695;AA=T|||;VT=SNP
7	131976389	rs73157261	A	T	100	PASS	AC=76;AF=0.0151757;AN=5008;NS=2504;DP=19682;EAS_AF=0;AMR_AF=0.0216;AFR_AF=0.0098;EUR_AF=0.0417;SAS_AF=0.0061;AA=A|||;VT=SNP
7	131976606	rs12670541	T	C	100	PASS	AC=1435;AF=0.286542;AN=5008;NS=2504;DP=18648;EAS_AF=0.2649;AMR_AF=0.451;AFR_AF=0.2882;EUR_AF=0.2704;SAS_AF=0.2065;AA=T|||;VT=SNP
7	131976611	rs12670542	T	C	100	PASS	AC=1434;AF=0.286342;AN=5008;NS=2504;DP=18591;EAS_AF=0.2639;AMR_AF=0.451;AFR_AF=0.2882;EUR_AF=0.2704;SAS_AF=0.2065;AA=T|||;VT=SNP
7	131976652	rs12668257	G	C	100	PASS	AC=1432;AF=0.285942;AN=5008;NS=2504;DP=19297;EAS_AF=0.2609;AMR_AF=0.4524;AFR_AF=0.2882;EUR_AF=0.2704;SAS_AF=0.2065;AA=C|||;VT=SNP
7	131976679	rs60986814	G	A	100	PASS	AC=1674;AF=0.334265;AN=5008;NS=2504;DP=18823;EAS_AF=0.373;AMR_AF=0.2406;AFR_AF=0.3752;EUR_AF=0.1809;SAS_AF=0.4632;AA=g|||;VT=SNP
7	131976699	rs148141146	G	A	100	PASS	AC=13;AF=0.00259585;AN=5008;NS=2504;DP=18126;EAS_AF=0;AMR_AF=0.0014;AFR_AF=0.0008;EUR_AF=0.0109;SAS_AF=0;AA=G|||;VT=SNP
7	131976817	rs12538528	A	G	100	PASS	AC=1426;AF=0.284744;AN=5008;NS=2504;DP=18067;EAS_AF=0.2609;AMR_AF=0.451;AFR_AF=0.2882;EUR_AF=0.2694;SAS_AF=0.2025;AA=G|||;VT=SNP
7	131976856	rs17166309	C	A	100	PASS	AC=1707;AF=0.340855;AN=5008;NS=2504;DP=18204;EAS_AF=0.2609;AMR_AF=0.4669;AFR_AF=0.4909;EUR_AF=0.2714;SAS_AF=0.2025;AA=A|||;VT=SNP
7	131976988	rs56277369	C	T	100	PASS	AC=1841;AF=0.367612;AN=5008;NS=2504;DP=20415;EAS_AF=0.373;AMR_AF=0.2695;AFR_AF=0.416;EUR_AF=0.2435;SAS_AF=0.4939;AA=C|||;VT=SNP
7	131978076	rs73157262	G	C	100	PASS	AC=76;AF=0.0151757;AN=5008;NS=2504;DP=21616;EAS_AF=0;AMR_AF=0.0216;AFR_AF=0.0098;EUR_AF=0.0417;SAS_AF=0.0061;AA=G|||;VT=SNP
7	131978162	rs10954371	C	T	100	PASS	AC=1415;AF=0.282548;AN=5008;NS=2504;DP=19039;EAS_AF=0.246;AMR_AF=0.4524;AFR_AF=0.2867;EUR_AF=0.2704;SAS_AF=0.2065;AA=c|||;VT=SNP
7	131978386	rs12673234	A	C	100	PASS	AC=1424;AF=0.284345;AN=5008;NS=2504;DP=22222;EAS_AF=0.251;AMR_AF=0.451;AFR_AF=0.2897;EUR_AF=0.2714;SAS_AF=0.2065;AA=C|||;VT=SNP
7	131978690	rs13243152	C	A	100	PASS	AC=1410;AF=0.28155;AN=5008;NS=2504;DP=19537;EAS_AF=0.245;AMR_AF=0.4524;AFR_AF=0.2829;EUR_AF=0.2704;SAS_AF=0.2076;AA=C|||;VT=SNP
7	131978914	rs117187344	A	G	100	PASS	AC=30;AF=0.00599042;AN=5008;NS=2504;DP=19640;EAS_AF=0;AMR_AF=0.0115;AFR_AF=0.0015;EUR_AF=0.0119;SAS_AF=0.0082;AA=A|||;VT=SNP
7	131978971	rs62465029	G	A	100	PASS	AC=357;AF=0.0712859;AN=5008;NS=2504;DP=17423;EAS_AF=0.0069;AMR_AF=0.0994;AFR_AF=0.0325;EUR_AF=0.1481;SAS_AF=0.091;AA=G|||;VT=SNP
7	131979012	rs73157263	G	C	100	PASS	AC=335;AF=0.066893;AN=5008;NS=2504;DP=16281;EAS_AF=0;AMR_AF=0.0865;AFR_AF=0.0598;EUR_AF=0.1451;SAS_AF=0.0511;AA=G|||;VT=SNP
7	131979097	rs73157265	T	C	100	PASS	AC=117;AF=0.0233626;AN=5008;NS=2504;DP=18322;EAS_AF=0;AMR_AF=0.0288;AFR_AF=0.003;EUR_AF=0.0626;SAS_AF=0.0307;AA=T|||;VT=SNP
7	131979119	rs28680174	A	G	100	PASS	AC=1425;AF=0.284545;AN=5008;NS=2504;DP=18629;EAS_AF=0.256;AMR_AF=0.4553;AFR_AF=0.2852;EUR_AF=0.2704;SAS_AF=0.2065;AA=-|||;VT=SNP
7	131979301	rs75295600	G	A	100	PASS	AC=384;AF=0.0766773;AN=5008;NS=2504;DP=21142;EAS_AF=0.1081;AMR_AF=0.2478;AFR_AF=0.0015;EUR_AF=0.0348;SAS_AF=0.0675;AA=G|||;VT=SNP
7	131979541	rs35552790	T	C	100	PASS	AC=3646;AF=0.728035;AN=5008;NS=2504;DP=18811;EAS_AF=0.6776;AMR_AF=0.7349;AFR_AF=0.9387;EUR_AF=0.5169;SAS_AF=0.7076;AA=C|||;VT=SNP
7	131979759	rs73157266	A	T	100	PASS	AC=112;AF=0.0223642;AN=5008;NS=2504;DP=20956;EAS_AF=0;AMR_AF=0.0288;AFR_AF=0.003;EUR_AF=0.0626;SAS_AF=0.0256;AA=A|||;VT=SNP
7	131979925	rs6963872	G	A	100	PASS	AC=3645;AF=0.727835;AN=5008;NS=2504;DP=19742;EAS_AF=0.6786;AMR_AF=0.7363;AFR_AF=0.938;EUR_AF=0.5149;SAS_AF=0.7076;AA=A|||;VT=SNP
7	131980494	rs12674450	A	G	100	PASS	AC=1436;AF=0.286741;AN=5008;NS=2504;DP=16755;EAS_AF=0.381;AMR_AF=0.1758;AFR_AF=0.3003;EUR_AF=0.0984;SAS_AF=0.4438;AA=A|||;VT=SNP
7	131980522	rs6964570	C	T	100	PASS	AC=218;AF=0.0435304;AN=5008;NS=2504;DP=18327;EAS_AF=0.001;AMR_AF=0.0591;AFR_AF=0.053;EUR_AF=0.0855;SAS_AF=0.0204;AA=C|||;VT=SNP
7	131980776	rs4731860	G	A	100	PASS	AC=1435;AF=0.286542;AN=5008;NS=2504;DP=21246;EAS_AF=0.381;AMR_AF=0.1744;AFR_AF=0.2995;EUR_AF=0.0984;SAS_AF=0.4448;AA=G|||;VT=SNP
7	131980857	rs74599145	C	T	100	PASS	AC=64;AF=0.0127796;AN=5008;NS=2504;DP=18534;EAS_AF=0;AMR_AF=0.0072;AFR_AF=0.0023;EUR_AF=0.0129;SAS_AF=0.044;AA=C|||;VT=SNP
7	131981133	rs73157269	C	G	100	PASS	AC=117;AF=0.0233626;AN=5008;NS=2504;DP=21095;EAS_AF=0;AMR_AF=0.0288;AFR_AF=0.003;EUR_AF=0.0626;SAS_AF=0.0307;AA=C|||;VT=SNP
7	131981461	rs79601349	T	C	100	PASS	AC=139;AF=0.0277556;AN=5008;NS=2504;DP=18332;EAS_AF=0;AMR_AF=0.036;AFR_AF=0.0446;EUR_AF=0.0408;SAS_AF=0.0143;AA=T|||;VT=SNP
7	131982301	rs11763817	G	A	100	PASS	AC=113;AF=0.0225639;AN=5008;NS=2504;DP=20573;EAS_AF=0;AMR_AF=0.0288;AFR_AF=0.0038;EUR_AF=0.0626;SAS_AF=0.0256;AA=G|||;VT=SNP
7	131982458	rs11763799	C	A	100	PASS	AC=112;AF=0.0223642;AN=5008;NS=2504;DP=18332;EAS_AF=0;AMR_AF=0.0288;AFR_AF=0.003;EUR_AF=0.0626;SAS_AF=0.0256;AA=C|||;VT=SNP
7	131983341	rs6951966	C	T	100	PASS	AC=3060;AF=0.611022;AN=5008;NS=2504;DP=22040;EAS_AF=0.5387;AMR_AF=0.6441;AFR_AF=0.7549;EUR_AF=0.4254;SAS_AF=0.6585;AA=T|||;VT=SNP
7	131983352	rs10441255	A	C	100	PASS	AC=786;AF=0.156949;AN=5008;NS=2504;DP=22113;EAS_AF=0.12;AMR_AF=0.3501;AFR_AF=0.0613;EUR_AF=0.1839;SAS_AF=0.1595;AA=A|||;VT=SNP
7	131983675	rs1424595	C	G	100	PASS	AC=1862;AF=0.371805;AN=5008;NS=2504;DP=21224;EAS_AF=0.377;AMR_AF=0.2723;AFR_AF=0.4297;EUR_AF=0.2435;SAS_AF=0.4908;AA=C|||;VT=SNP
7	131983930	rs6957015	G	T	100	PASS	AC=539;AF=0.107628;AN=5008;NS=2504;DP=18962;EAS_AF=0;AMR_AF=0.0994;AFR_AF=0.211;EUR_AF=0.1451;SAS_AF=0.046;AA=G|||;VT=SNP
7	131984306	rs17166313	A	G	100	PASS	AC=388;AF=0.077476;AN=5008;NS=2504;DP=18639;EAS_AF=0.1131;AMR_AF=0.2464;AFR_AF=0.0015;EUR_AF=0.0348;SAS_AF=0.0675;AA=A|||;VT=SNP
7	131984570	rs11769382	T	C	100	PASS	AC=112;AF=0.0223642;AN=5008;NS=2504;DP=19388;EAS_AF=0;AMR_AF=0.0288;AFR_AF=0.003;EUR_AF=0.0626;SAS_AF=0.0256;AA=T|||;VT=SNP
7	131985793	rs76939216	G	C	100	PASS	AC=137;AF=0.0273562;AN=5008;NS=2504;DP=16646;EAS_AF=0;AMR_AF=0.0346;AFR_AF=0.0439;EUR_AF=0.0408;SAS_AF=0.0143;AA=G|||;VT=SNP
7	131985878	rs10954372	C	T	100	PASS	AC=2995;AF=0.598043;AN=5008;NS=2504;DP=17018;EAS_AF=0.5387;AMR_AF=0.6369;AFR_AF=0.7088;EUR_AF=0.4254;SAS_AF=0.6595;AA=T|||;VT=SNP
7	131986168	rs6467428	A	G	100	PASS	AC=2995;AF=0.598043;AN=5008;NS=2504;DP=16379;EAS_AF=0.5437;AMR_AF=0.6369;AFR_AF=0.7088;EUR_AF=0.4235;SAS_AF=0.6564;AA=G|||;VT=SNP
7	131986419	rs1424596	C	T	100	PASS	AC=2989;AF=0.596845;AN=5008;NS=2504;DP=17820;EAS_AF=0.5377;AMR_AF=0.6369;AFR_AF=0.7088;EUR_AF=0.4235;SAS_AF=0.6564;AA=C|||;VT=SNP
7	131986861	rs12707032	G	A	100	PASS	AC=747;AF=0.149161;AN=5008;NS=2504;DP=19103;EAS_AF=0.1151;AMR_AF=0.3473;AFR_AF=0.0416;EUR_AF=0.1779;SAS_AF=0.1595;AA=G|||;VT=SNP
7	131986888	rs6467429	T	C	100	PASS	AC=3001;AF=0.599241;AN=5008;NS=2504;DP=19782;EAS_AF=0.5446;AMR_AF=0.6369;AFR_AF=0.7095;EUR_AF=0.4274;SAS_AF=0.6564;AA=C|||;VT=SNP
7	131987243	rs76273277	G	A	100	PASS	AC=136;AF=0.0271565;AN=5008;NS=2504;DP=20278;EAS_AF=0;AMR_AF=0.0346;AFR_AF=0.0431;EUR_AF=0.0408;SAS_AF=0.0143;AA=G|||;VT=SNP
7	131987256	rs11768593	G	A	100	PASS	AC=111;AF=0.0221645;AN=5008;NS=2504;DP=20453;EAS_AF=0;AMR_AF=0.0288;AFR_AF=0.003;EUR_AF=0.0616;SAS_AF=0.0256;AA=G|||;VT=SNP
7	131987329	rs117146664	G	C	100	PASS	AC=65;AF=0.0129792;AN=5008;NS=2504;DP=19165;EAS_AF=0;AMR_AF=0.0216;AFR_AF=0.0015;EUR_AF=0.0417;SAS_AF=0.0061;AA=G|||;VT=SNP
7	131987421	rs1035611	G	A	100	PASS	AC=2964;AF=0.591853;AN=5008;NS=2504;DP=19465;EAS_AF=0.5397;AMR_AF=0.6354;AFR_AF=0.6884;EUR_AF=0.4235;SAS_AF=0.6575;AA=G|||;VT=SNP
7	131987879	rs189749713	G	C	100	PASS	AC=48;AF=0.00958466;AN=5008;NS=2504;DP=13241;EAS_AF=0;AMR_AF=0.0231;AFR_AF=0.0015;EUR_AF=0.0288;SAS_AF=0.001;AA=G|||;VT=SNP
7	131988201	rs191923486	G	A	100	PASS	AC=87;AF=0.0173722;AN=5008;NS=2504;DP=14397;EAS_AF=0;AMR_AF=0.0231;AFR_AF=0.0174;EUR_AF=0.0417;SAS_AF=0.0061;AA=G|||;VT=SNP
7	131988218	rs144449192	C	A	100	PASS	AC=75;AF=0.014976;AN=5008;NS=2504;DP=14988;EAS_AF=0;AMR_AF=0.0303;AFR_AF=0.003;EUR_AF=0.0388;SAS_AF=0.0112;AA=C|||;VT=SNP
7	131988259	rs35242369	C	T	100	PASS	AC=767;AF=0.153155;AN=5008;NS=2504;DP=16751;EAS_AF=0.1151;AMR_AF=0.3501;AFR_AF=0.0552;EUR_AF=0.1779;SAS_AF=0.1595;AA=C|||;VT=SNP
7	131988552	rs7811294	G	A	100	PASS	AC=858;AF=0.171326;AN=5008;NS=2504;DP=19639;EAS_AF=0.1419;AMR_AF=0.183;AFR_AF=0.1694;EUR_AF=0.2306;SAS_AF=0.135;AA=G|||;VT=SNP
7	131989141	rs56308749	C	T	100	PASS	AC=269;AF=0.0537141;AN=5008;NS=2504;DP=17875;EAS_AF=0;AMR_AF=0.0576;AFR_AF=0.0953;EUR_AF=0.0825;SAS_AF=0.0204;AA=T|||;VT=SNP
7	131989678	rs1364514	T	C	100	PASS	AC=1822;AF=0.363818;AN=5008;NS=2504;DP=17708;EAS_AF=0.1567;AMR_AF=0.4827;AFR_AF=0.5522;EUR_AF=0.34;SAS_AF=0.2628;AA=T|||;VT=SNP
7	131990920	rs7789476	C	T	100	PASS	AC=2040;AF=0.407348;AN=5008;NS=2504;DP=18357;EAS_AF=0.5109;AMR_AF=0.3602;AFR_AF=0.3268;EUR_AF=0.3181;SAS_AF=0.5348;AA=C|||;VT=SNP
7	131991415	rs189468998	C	T	100	PASS	AC=14;AF=0.00279553;AN=5008;NS=2504;DP=22940;EAS_AF=0;AMR_AF=0.0029;AFR_AF=0.0008;EUR_AF=0.006;SAS_AF=0.0051;AA=C|||;VT=SNP
7	131991833	rs73157278	C	T	100	PASS	AC=79;AF=0.0157748;AN=5008;NS=2504;DP=17829;EAS_AF=0;AMR_AF=0.0202;AFR_AF=0.0136;EUR_AF=0.0408;SAS_AF=0.0061;AA=C|||;VT=SNP
7	131992195	rs28434396	T	C	100	PASS	AC=2271;AF=0.453474;AN=5008;NS=2504;DP=17616;EAS_AF=0.5149;AMR_AF=0.3847;AFR_AF=0.4123;EUR_AF=0.3797;SAS_AF=0.5706;AA=C|||;VT=SNP
7	131992271	rs28692971	G	A	100	PASS	AC=2216;AF=0.442492;AN=5008;NS=2504;DP=15610;EAS_AF=0.5129;AMR_AF=0.3818;AFR_AF=0.3744;EUR_AF=0.3797;SAS_AF=0.5695;AA=G|||;VT=SNP
7	131992358	rs73157280	G	A	100	PASS	AC=79;AF=0.0157748;AN=5008;NS=2504;DP=15865;EAS_AF=0;AMR_AF=0.0202;AFR_AF=0.0136;EUR_AF=0.0408;SAS_AF=0.0061;AA=G|||;VT=SNP
7	131992359	rs17817832	T	C	100	PASS	AC=2387;AF=0.476637;AN=5008;NS=2504;DP=15883;EAS_AF=0.5129;AMR_AF=0.3948;AFR_AF=0.4932;EUR_AF=0.3817;SAS_AF=0.5726;AA=C|||;VT=SNP
7	131993494	rs62465031	G	A	100	PASS	AC=83;AF=0.0165735;AN=5008;NS=2504;DP=23101;EAS_AF=0;AMR_AF=0.0259;AFR_AF=0.0015;EUR_AF=0.0308;SAS_AF=0.0327;AA=G|||;VT=SNP
7	131993577	rs17166321	T	G	100	PASS	AC=110;AF=0.0219649;AN=5008;NS=2504;DP=21671;EAS_AF=0;AMR_AF=0.0231;AFR_AF=0.0363;EUR_AF=0.0398;SAS_AF=0.0061;AA=T|||;VT=SNP
7	131994168	rs73157281	A	C	100	PASS	AC=112;AF=0.0223642;AN=5008;NS=2504;DP=18821;EAS_AF=0;AMR_AF=0.0274;AFR_AF=0.0015;EUR_AF=0.0606;SAS_AF=0.0307;AA=A|||;VT=SNP
7	131994193	rs74852284	G	T	100	PASS	AC=65;AF=0.0129792;AN=5008;NS=2504;DP=18925;EAS_AF=0;AMR_AF=0.0072;AFR_AF=0.0023;EUR_AF=0.0129;SAS_AF=0.045;AA=G|||;VT=SNP
7	131994306	rs78983709	C	A	100	PASS	AC=148;AF=0.0295527;AN=5008;NS=2504;DP=22055;EAS_AF=0;AMR_AF=0.0303;AFR_AF=0.0545;EUR_AF=0.0408;SAS_AF=0.0143;AA=C|||;VT=SNP
7	131994734	rs73157282	G	A	100	PASS	AC=79;AF=0.0157748;AN=5008;NS=2504;DP=20860;EAS_AF=0;AMR_AF=0.0202;AFR_AF=0.0144;EUR_AF=0.0398;SAS_AF=0.0061;AA=G|||;VT=SNP
7	131995060	rs17166324	C	T	100	PASS	AC=390;AF=0.0778754;AN=5008;NS=2504;DP=22297;EAS_AF=0.1121;AMR_AF=0.2536;AFR_AF=0.0015;EUR_AF=0.0348;SAS_AF=0.0654;AA=C|||;VT=SNP
7	131995433	rs12155262	C	T	100	PASS	AC=1052;AF=0.210064;AN=5008;NS=2504;DP=20544;EAS_AF=0.379;AMR_AF=0.1585;AFR_AF=0.0658;EUR_AF=0.0855;SAS_AF=0.3957;AA=C|||;VT=SNP
7	131995520	rs67223719	C	T	100	PASS	AC=338;AF=0.067492;AN=5008;NS=2504;DP=20176;EAS_AF=0;AMR_AF=0.036;AFR_AF=0.1672;EUR_AF=0.0616;SAS_AF=0.0307;AA=T|||;VT=SNP
7	131995613	rs12707033	G	A	100	PASS	AC=1362;AF=0.271965;AN=5008;NS=2504;DP=18802;EAS_AF=0.1607;AMR_AF=0.428;AFR_AF=0.2988;EUR_AF=0.2803;SAS_AF=0.2311;AA=G|||;VT=SNP
7	131995748	rs77146700	G	A	100	PASS	AC=147;AF=0.029353;AN=5008;NS=2504;DP=19926;EAS_AF=0;AMR_AF=0.0303;AFR_AF=0.0537;EUR_AF=0.0408;SAS_AF=0.0143;AA=G|||;VT=SNP
7	131995999	rs3906454	T	C	100	PASS	AC=1419;AF=0.283347;AN=5008;NS=2504;DP=14784;EAS_AF=0.1617;AMR_AF=0.4323;AFR_AF=0.3374;EUR_AF=0.2813;SAS_AF=0.2321;AA=C|||;VT=SNP
7	131996377	rs145946085	C	T	100	PASS	AC=39;AF=0.00778754;AN=5008;NS=2504;DP=18009;EAS_AF=0;AMR_AF=0.0072;AFR_AF=0.0023;EUR_AF=0.0109;SAS_AF=0.0204;AA=C|||;VT=SNP
7	131996531	rs7788831	A	G	100	PASS	AC=776;AF=0.154952;AN=5008;NS=2504;DP=18466;EAS_AF=0.1677;AMR_AF=0.183;AFR_AF=0.0779;EUR_AF=0.2336;SAS_AF=0.1452;AA=A|||;VT=SNP
7	131996949	rs13231950	T	C	100	PASS	AC=937;AF=0.187101;AN=5008;NS=2504;DP=13977;EAS_AF=0.1627;AMR_AF=0.366;AFR_AF=0.0832;EUR_AF=0.2008;SAS_AF=0.2117;AA=T|||;VT=SNP
7	131997025	rs59753393	C	T	100	PASS	AC=1059;AF=0.211462;AN=5008;NS=2504;DP=15009;EAS_AF=0.3819;AMR_AF=0.1571;AFR_AF=0.0658;EUR_AF=0.0885;SAS_AF=0.3978;AA=C|||;VT=SNP
7	131997388	rs11773243	C	T	100	PASS	AC=294;AF=0.0587061;AN=5008;NS=2504;DP=20052;EAS_AF=0;AMR_AF=0.036;AFR_AF=0.1339;EUR_AF=0.0616;SAS_AF=0.0307;AA=T|||;VT=SNP
7	131997653	rs11763874	T	C	100	PASS	AC=270;AF=0.0539137;AN=5008;NS=2504;DP=22073;EAS_AF=0;AMR_AF=0.0331;AFR_AF=0.1172;EUR_AF=0.0616;SAS_AF=0.0307;AA=T|||;VT=SNP
7	131997701	rs16874167	G	A	100	PASS	AC=1316;AF=0.26278;AN=5008;NS=2504;DP=22299;EAS_AF=0.1577;AMR_AF=0.4207;AFR_AF=0.3003;EUR_AF=0.2465;SAS_AF=0.2249;AA=G|||;VT=SNP
7	131997815	rs80209531	G	A	100	PASS	AC=66;AF=0.0131789;AN=5008;NS=2504;DP=18561;EAS_AF=0;AMR_AF=0.0072;AFR_AF=0.0023;EUR_AF=0.0129;SAS_AF=0.046;AA=G|||;VT=SNP
7	131997912	rs55648946	T	C	100	PASS	AC=176;AF=0.0351438;AN=5008;NS=2504;DP=21755;EAS_AF=0;AMR_AF=0.0187;AFR_AF=0.0908;EUR_AF=0.0239;SAS_AF=0.0194;AA=T|||;VT=SNP
7	131997968	rs17166328	T	C	100	PASS	AC=1476;AF=0.294728;AN=5008;NS=2504;DP=23511;EAS_AF=0.1974;AMR_AF=0.4078;AFR_AF=0.4153;EUR_AF=0.2127;SAS_AF=0.2362;AA=T|||;VT=SNP
7	131998202	rs17166330	G	T	100	PASS	AC=1397;AF=0.278954;AN=5008;NS=2504;DP=20738;EAS_AF=0.1657;AMR_AF=0.3876;AFR_AF=0.3911;EUR_AF=0.2396;SAS_AF=0.2076;AA=G|||;VT=SNP
7	131998383	rs142374014	T	C	100	PASS	AC=15;AF=0.00299521;AN=5008;NS=2504;DP=22021;EAS_AF=0;AMR_AF=0.0058;AFR_AF=0;EUR_AF=0.0109;SAS_AF=0;AA=T|||;VT=SNP
7	131999183	rs73157287	T	G	100	PASS	AC=106;AF=0.0211661;AN=5008;NS=2504;DP=16790;EAS_AF=0;AMR_AF=0.0288;AFR_AF=0.0015;EUR_AF=0.0606;SAS_AF=0.0235;AA=T|||;VT=SNP
7	131999409	rs1424597	G	A	100	PASS	AC=1012;AF=0.202077;AN=5008;NS=2504;DP=19729;EAS_AF=0.1954;AMR_AF=0.3127;AFR_AF=0.2368;EUR_AF=0.1014;SAS_AF=0.1871;AA=G|||;VT=SNP
7	131999807	rs11762270	G	A	100	PASS	AC=1421;AF=0.283746;AN=5008;NS=2504;DP=20755;EAS_AF=0.1895;AMR_AF=0.3617;AFR_AF=0.4637;EUR_AF=0.159;SAS_AF=0.2106;AA=A|||;VT=SNP
7	132000054	rs11762290	C	G	100	PASS	AC=1421;AF=0.283746;AN=5008;NS=2504;DP=21142;EAS_AF=0.1915;AMR_AF=0.3602;AFR_AF=0.4667;EUR_AF=0.1581;SAS_AF=0.2065;AA=G|||;VT=SNP
7	132000374	rs67188846	C	T	100	PASS	AC=271;AF=0.0541134;AN=5008;NS=2504;DP=20926;EAS_AF=0;AMR_AF=0.0331;AFR_AF=0.1233;EUR_AF=0.0616;SAS_AF=0.0235;AA=T|||;VT=SNP
7	132000643	rs143495107	G	A	100	PASS	AC=52;AF=0.0103834;AN=5008;NS=2504;DP=21362;EAS_AF=0;AMR_AF=0.0202;AFR_AF=0.0015;EUR_AF=0.0268;SAS_AF=0.0092;AA=G|||;VT=SNP
7	132000919	rs11766824	T	C	100	PASS	AC=218;AF=0.0435304;AN=5008;NS=2504;DP=21276;EAS_AF=0;AMR_AF=0.0331;AFR_AF=0.0832;EUR_AF=0.0616;SAS_AF=0.0235;AA=T|||;VT=SNP
7	132001042	rs11763310	G	T	100	PASS	AC=205;AF=0.0409345;AN=5008;NS=2504;DP=19318;EAS_AF=0;AMR_AF=0.0331;AFR_AF=0.0772;EUR_AF=0.0616;SAS_AF=0.0184;AA=T|||;VT=SNP
7	132001341	rs11763352	C	T	100	PASS	AC=1635;AF=0.326478;AN=5008;NS=2504;DP=19690;EAS_AF=0.1905;AMR_AF=0.3862;AFR_AF=0.5764;EUR_AF=0.1859;SAS_AF=0.2311;AA=T|||;VT=SNP
7	132001423	rs75588093	C	T	100	PASS	AC=140;AF=0.0279553;AN=5008;NS=2504;DP=19267;EAS_AF=0;AMR_AF=0.0216;AFR_AF=0.0575;EUR_AF=0.0288;SAS_AF=0.0204;AA=C|||;VT=SNP
7	132001663	rs55950734	C	T	100	PASS	AC=1582;AF=0.315895;AN=5008;NS=2504;DP=20870;EAS_AF=0.1895;AMR_AF=0.3847;AFR_AF=0.5386;EUR_AF=0.1859;SAS_AF=0.2301;AA=T|||;VT=SNP
7	132001792	rs62465033	G	A	100	PASS	AC=603;AF=0.120407;AN=5008;NS=2504;DP=21275;EAS_AF=0.1498;AMR_AF=0.2925;AFR_AF=0.0091;EUR_AF=0.0905;SAS_AF=0.1493;AA=G|||;VT=SNP
7	132001803	rs62465034	C	T	100	PASS	AC=1080;AF=0.215655;AN=5008;NS=2504;DP=21034;EAS_AF=0.1895;AMR_AF=0.3213;AFR_AF=0.2935;EUR_AF=0.0954;SAS_AF=0.1861;AA=C|||;VT=SNP
7	132001942	rs56008447	A	T	100	PASS	AC=271;AF=0.0541134;AN=5008;NS=2504;DP=21479;EAS_AF=0;AMR_AF=0.0331;AFR_AF=0.1233;EUR_AF=0.0616;SAS_AF=0.0235;AA=A|||;VT=SNP
7	132002111	rs68132710	G	A	100	PASS	AC=271;AF=0.0541134;AN=5008;NS=2504;DP=17834;EAS_AF=0;AMR_AF=0.0331;AFR_AF=0.1233;EUR_AF=0.0616;SAS_AF=0.0235;AA=g|||;VT=SNP
7	132002647	rs75301419	C	T	100	PASS	AC=138;AF=0.0275559;AN=5008;NS=2504;DP=18808;EAS_AF=0;AMR_AF=0.0216;AFR_AF=0.0567;EUR_AF=0.0288;SAS_AF=0.0194;AA=C|||;VT=SNP
7	132002753	rs17166338	C	T	100	PASS	AC=1085;AF=0.216653;AN=5008;NS=2504;DP=20358;EAS_AF=0.1915;AMR_AF=0.3213;AFR_AF=0.295;EUR_AF=0.0954;SAS_AF=0.1871;AA=C|||;VT=SNP
7	132002804	rs11773724	C	T	100	PASS	AC=101;AF=0.0201677;AN=5008;NS=2504;DP=20755;EAS_AF=0;AMR_AF=0.0288;AFR_AF=0.0015;EUR_AF=0.0606;SAS_AF=0.0184;AA=C|||;VT=SNP
7	132003218	rs55927884	T	C	100	PASS	AC=414;AF=0.0826677;AN=5008;NS=2504;DP=17784;EAS_AF=0;AMR_AF=0.0576;AFR_AF=0.1808;EUR_AF=0.0905;SAS_AF=0.045;AA=C|||;VT=SNP
7	132003778	rs67468325	A	G	100	PASS	AC=272;AF=0.0543131;AN=5008;NS=2504;DP=16819;EAS_AF=0;AMR_AF=0.0331;AFR_AF=0.1233;EUR_AF=0.0616;SAS_AF=0.0245;AA=G|||;VT=SNP
7	132004231	rs7802437	G	A	100	PASS	AC=596;AF=0.11901;AN=5008;NS=2504;DP=18432;EAS_AF=0;AMR_AF=0.049;AFR_AF=0.3601;EUR_AF=0.0616;SAS_AF=0.0245;AA=-|||;VT=SNP
7	132004498	rs115977644	T	A	100	PASS	AC=132;AF=0.0263578;AN=5008;NS=2504;DP=20956;EAS_AF=0;AMR_AF=0.0231;AFR_AF=0.0484;EUR_AF=0.0318;SAS_AF=0.0204;AA=T|||;VT=SNP
7	132004690	rs73157290	A	G	100	PASS	AC=226;AF=0.0451278;AN=5008;NS=2504;DP=18669;EAS_AF=0;AMR_AF=0.0303;AFR_AF=0.0908;EUR_AF=0.0606;SAS_AF=0.0245;AA=G|||;VT=SNP
7	132004773	rs17166341	G	A	100	PASS	AC=226;AF=0.0451278;AN=5008;NS=2504;DP=19848;EAS_AF=0;AMR_AF=0.0303;AFR_AF=0.0908;EUR_AF=0.0606;SAS_AF=0.0245;AA=A|||;VT=SNP
7	132005405	rs4141805	A	G	100	PASS	AC=1049;AF=0.209465;AN=5008;NS=2504;DP=19938;EAS_AF=0.1845;AMR_AF=0.1671;AFR_AF=0.2799;EUR_AF=0.2177;SAS_AF=0.1616;AA=A|||;VT=SNP
7	132005676	rs17218979	G	A	100	PASS	AC=101;AF=0.0201677;AN=5008;NS=2504;DP=18746;EAS_AF=0;AMR_AF=0.0288;AFR_AF=0.0015;EUR_AF=0.0606;SAS_AF=0.0184;AA=g|||;VT=SNP
7	132005916	rs62465035	G	A	100	PASS	AC=473;AF=0.0944489;AN=5008;NS=2504;DP=17560;EAS_AF=0.0109;AMR_AF=0.2767;AFR_AF=0.0681;EUR_AF=0.0815;SAS_AF=0.1002;AA=G|||;VT=SNP
7	132006178	rs17818325	C	A	100	PASS	AC=136;AF=0.0271565;AN=5008;NS=2504;DP=16497;EAS_AF=0;AMR_AF=0.0245;AFR_AF=0.0492;EUR_AF=0.0338;SAS_AF=0.0204;AA=C|||;VT=SNP
7	132006367	rs10236235	C	T	100	PASS	AC=102;AF=0.0203674;AN=5008;NS=2504;DP=18856;EAS_AF=0;AMR_AF=0.0288;AFR_AF=0.0015;EUR_AF=0.0606;SAS_AF=0.0194;AA=T|||;VT=SNP
7	132006518	rs10265728	A	C	100	PASS	AC=634;AF=0.126597;AN=5008;NS=2504;DP=16153;EAS_AF=0;AMR_AF=0.0663;AFR_AF=0.3389;EUR_AF=0.0944;SAS_AF=0.046;AA=C|||;VT=SNP
7	132006546	rs76687834	G	T	100	PASS	AC=183;AF=0.0365415;AN=5008;NS=2504;DP=15272;EAS_AF=0;AMR_AF=0.0245;AFR_AF=0.0847;EUR_AF=0.0338;SAS_AF=0.0204;AA=G|||;VT=SNP
7	132006719	rs73157292	G	A	100	PASS	AC=101;AF=0.0201677;AN=5008;NS=2504;DP=16109;EAS_AF=0;AMR_AF=0.0288;AFR_AF=0.0015;EUR_AF=0.0606;SAS_AF=0.0184;AA=G|||;VT=SNP
7	132006736	rs118162849	A	G	100	PASS	AC=43;AF=0.00858626;AN=5008;NS=2504;DP=16403;EAS_AF=0;AMR_AF=0.0173;AFR_AF=0.0008;EUR_AF=0.0288;SAS_AF=0.001;AA=A|||;VT=SNP
7	132007145	rs11974626	C	T	100	PASS	AC=434;AF=0.0866613;AN=5008;NS=2504;DP=16876;EAS_AF=0;AMR_AF=0.036;AFR_AF=0.2693;EUR_AF=0.0338;SAS_AF=0.0194;AA=C|||;VT=SNP
7	132007221	rs10240206	C	T	100	PASS	AC=102;AF=0.0203674;AN=5008;NS=2504;DP=17713;EAS_AF=0;AMR_AF=0.0288;AFR_AF=0.0023;EUR_AF=0.0606;SAS_AF=0.0184;AA=C|||;VT=SNP
7	132007379	rs2042513	T	C	100	PASS	AC=2647;AF=0.528554;AN=5008;NS=2504;DP=18990;EAS_AF=0.8115;AMR_AF=0.4597;AFR_AF=0.1914;EUR_AF=0.5984;SAS_AF=0.6697;AA=T|||;VT=SNP
7	132007441	rs11974717	C	T	100	PASS	AC=477;AF=0.0952476;AN=5008;NS=2504;DP=20296;EAS_AF=0;AMR_AF=0.036;AFR_AF=0.3018;EUR_AF=0.0338;SAS_AF=0.0194;AA=C|||;VT=SNP
7	132007770	rs965801	G	C	100	PASS	AC=2631;AF=0.525359;AN=5008;NS=2504;DP=21042;EAS_AF=0.8115;AMR_AF=0.4582;AFR_AF=0.1808;EUR_AF=0.5984;SAS_AF=0.6687;AA=G|||;VT=SNP
7	132007895	rs965800	C	T	100	PASS	AC=4285;AF=0.855631;AN=5008;NS=2504;DP=19804;EAS_AF=0.8194;AMR_AF=0.8444;AFR_AF=0.9546;EUR_AF=0.7823;SAS_AF=0.8425;AA=T|||;VT=SNP
7	132007971	rs62466369	A	T	100	PASS	AC=429;AF=0.0856629;AN=5008;NS=2504;DP=19779;EAS_AF=0.0109;AMR_AF=0.2767;AFR_AF=0.0348;EUR_AF=0.0815;SAS_AF=0.1002;AA=A|||;VT=SNP
7	132007979	rs62466370	G	A	100	PASS	AC=448;AF=0.0894569;AN=5008;NS=2504;DP=19641;EAS_AF=0.0109;AMR_AF=0.2781;AFR_AF=0.0484;EUR_AF=0.0815;SAS_AF=0.1002;AA=G|||;VT=SNP
7	132008454	rs10244929	G	C	100	PASS	AC=246;AF=0.0491214;AN=5008;NS=2504;DP=20000;EAS_AF=0;AMR_AF=0.0432;AFR_AF=0.0787;EUR_AF=0.0656;SAS_AF=0.047;AA=G|||;VT=SNP
7	132008511	rs17818452	T	A	100	PASS	AC=101;AF=0.0201677;AN=5008;NS=2504;DP=20160;EAS_AF=0;AMR_AF=0.0288;AFR_AF=0.0015;EUR_AF=0.0606;SAS_AF=0.0184;AA=T|||;VT=SNP
7	132008776	rs76813675	C	G	100	PASS	AC=139;AF=0.0277556;AN=5008;NS=2504;DP=20051;EAS_AF=0.001;AMR_AF=0.0245;AFR_AF=0.0514;EUR_AF=0.0338;SAS_AF=0.0194;AA=C|||;VT=SNP
7	132008787	rs4481530	G	A	100	PASS	AC=339;AF=0.0676917;AN=5008;NS=2504;DP=18940;EAS_AF=0;AMR_AF=0.0418;AFR_AF=0.146;EUR_AF=0.0636;SAS_AF=0.0542;AA=A|||;VT=SNP
7	132009066	rs10248397	C	T	100	PASS	AC=102;AF=0.0203674;AN=5008;NS=2504;DP=19759;EAS_AF=0;AMR_AF=0.0288;AFR_AF=0.0023;EUR_AF=0.0606;SAS_AF=0.0184;AA=C|||;VT=SNP
7	132009302	rs7791777	A	G	100	PASS	AC=370;AF=0.0738818;AN=5008;NS=2504;DP=19228;EAS_AF=0;AMR_AF=0.0389;AFR_AF=0.2186;EUR_AF=0.0348;SAS_AF=0.0194;AA=A|||;VT=SNP
7	132009332	rs17219279	T	C	100	PASS	AC=433;AF=0.0864617;AN=5008;NS=2504;DP=18310;EAS_AF=0.0139;AMR_AF=0.2752;AFR_AF=0.0356;EUR_AF=0.0815;SAS_AF=0.1012;AA=T|||;VT=SNP
7	132009356	rs1582639	T	C	100	PASS	AC=4164;AF=0.83147;AN=5008;NS=2504;DP=17950;EAS_AF=0.8244;AMR_AF=0.8357;AFR_AF=0.8805;EUR_AF=0.7813;SAS_AF=0.8211;AA=C|||;VT=SNP
7	132009456	rs7792343	G	A	100	PASS	AC=1373;AF=0.274161;AN=5008;NS=2504;DP=18636;EAS_AF=0.0139;AMR_AF=0.3617;AFR_AF=0.5923;EUR_AF=0.1789;SAS_AF=0.1483;AA=A|||;VT=SNP
7	132009805	rs7795989	A	G	100	PASS	AC=4163;AF=0.83127;AN=5008;NS=2504;DP=17132;EAS_AF=0.8234;AMR_AF=0.8357;AFR_AF=0.8805;EUR_AF=0.7813;SAS_AF=0.8211;AA=G|||;VT=SNP
7	132009958	rs17818597	G	T	100	PASS	AC=432;AF=0.086262;AN=5008;NS=2504;DP=17616;EAS_AF=0.0139;AMR_AF=0.2752;AFR_AF=0.0348;EUR_AF=0.0815;SAS_AF=0.1012;AA=G|||;VT=SNP
7	132010512	rs73157295	C	A	100	PASS	AC=102;AF=0.0203674;AN=5008;NS=2504;DP=20629;EAS_AF=0;AMR_AF=0.0288;AFR_AF=0.0023;EUR_AF=0.0606;SAS_AF=0.0184;AA=C|||;VT=SNP
7	132010686	rs6950583	T	G	100	PASS	AC=2498;AF=0.498802;AN=5008;NS=2504;DP=21702;EAS_AF=0.7599;AMR_AF=0.4409;AFR_AF=0.1422;EUR_AF=0.5905;SAS_AF=0.6585;AA=T|||;VT=SNP
7	132010864	rs6968829	G	T	100	PASS	AC=3622;AF=0.723243;AN=5008;NS=2504;DP=20421;EAS_AF=0.8194;AMR_AF=0.7622;AFR_AF=0.5908;EUR_AF=0.7068;SAS_AF=0.7924;AA=T|||;VT=SNP
7	132011368	rs75426742	C	A	100	PASS	AC=9;AF=0.00179712;AN=5008;NS=2504;DP=16942;EAS_AF=0;AMR_AF=0.0058;AFR_AF=0;EUR_AF=0.004;SAS_AF=0.001;AA=C|||;VT=SNP
7	132011842	rs55917663	A	C	100	PASS	AC=445;AF=0.0888578;AN=5008;NS=2504;DP=14694;EAS_AF=0.0139;AMR_AF=0.2752;AFR_AF=0.0348;EUR_AF=0.0845;SAS_AF=0.1115;AA=-|||;VT=SNP
7	132012041	rs117965844	C	G	100	PASS	AC=21;AF=0.00419329;AN=5008;NS=2504;DP=15821;EAS_AF=0;AMR_AF=0.0043;AFR_AF=0;EUR_AF=0.0169;SAS_AF=0.001;AA=C|||;VT=SNP
7	132012291	rs17219431	G	T	100	PASS	AC=102;AF=0.0203674;AN=5008;NS=2504;DP=14494;EAS_AF=0;AMR_AF=0.0288;AFR_AF=0.0023;EUR_AF=0.0606;SAS_AF=0.0184;AA=G|||;VT=SNP
7	132012358	rs17166347	C	T	100	PASS	AC=1161;AF=0.231829;AN=5008;NS=2504;DP=16799;EAS_AF=0.1677;AMR_AF=0.1686;AFR_AF=0.3661;EUR_AF=0.2147;SAS_AF=0.1789;AA=C|||;VT=SNP
7	132012375	rs12112256	C	G	100	PASS	AC=476;AF=0.0950479;AN=5008;NS=2504;DP=17281;EAS_AF=0.0099;AMR_AF=0.2781;AFR_AF=0.0681;EUR_AF=0.0835;SAS_AF=0.1012;AA=C|||;VT=SNP
7	132012832	rs55646150	C	A	100	PASS	AC=564;AF=0.11262;AN=5008;NS=2504;DP=19343;EAS_AF=0.0575;AMR_AF=0.281;AFR_AF=0.093;EUR_AF=0.0825;SAS_AF=0.1074;AA=A|||;VT=SNP
7	132012930	rs56262351	G	A	100	PASS	AC=475;AF=0.0948482;AN=5008;NS=2504;DP=17911;EAS_AF=0.0109;AMR_AF=0.2781;AFR_AF=0.0681;EUR_AF=0.0815;SAS_AF=0.1012;AA=g|||;VT=SNP
7	132013469	rs1593222	T	C	100	PASS	AC=2484;AF=0.496006;AN=5008;NS=2504;DP=20005;EAS_AF=0.2302;AMR_AF=0.5476;AFR_AF=0.8381;EUR_AF=0.4105;SAS_AF=0.3589;AA=C|||;VT=SNP
7	132013563	rs73723785	C	T	100	PASS	AC=150;AF=0.0299521;AN=5008;NS=2504;DP=20157;EAS_AF=0.001;AMR_AF=0.0274;AFR_AF=0.0772;EUR_AF=0.0139;SAS_AF=0.0143;AA=C|||;VT=SNP
7	132013821	rs117047405	G	C	100	PASS	AC=28;AF=0.00559105;AN=5008;NS=2504;DP=20067;EAS_AF=0;AMR_AF=0.013;AFR_AF=0.0008;EUR_AF=0.0169;SAS_AF=0.001;AA=G|||;VT=SNP
7	132014292	rs62466374	G	A	100	PASS	AC=392;AF=0.0782748;AN=5008;NS=2504;DP=16078;EAS_AF=0.0109;AMR_AF=0.2723;AFR_AF=0.0083;EUR_AF=0.0825;SAS_AF=0.1002;AA=G|||;VT=SNP
7	132014552	rs11769352	T	A	100	PASS	AC=108;AF=0.0215655;AN=5008;NS=2504;DP=16014;EAS_AF=0;AMR_AF=0.0288;AFR_AF=0.0015;EUR_AF=0.0606;SAS_AF=0.0256;AA=T|||;VT=SNP
7	132014616	rs732490	T	C	100	PASS	AC=2677;AF=0.534545;AN=5008;NS=2504;DP=17917;EAS_AF=0.3036;AMR_AF=0.5821;AFR_AF=0.8593;EUR_AF=0.4115;SAS_AF=0.4264;AA=C|||;VT=SNP
7	132014658	rs889943	T	C	100	PASS	AC=4955;AF=0.989417;AN=5008;NS=2504;DP=18661;EAS_AF=0.999;AMR_AF=0.9784;AFR_AF=0.9947;EUR_AF=0.9732;SAS_AF=0.9969;AA=C|||;VT=SNP
7	132014883	rs73723788	C	T	100	PASS	AC=150;AF=0.0299521;AN=5008;NS=2504;DP=20177;EAS_AF=0;AMR_AF=0.0288;AFR_AF=0.0772;EUR_AF=0.0139;SAS_AF=0.0143;AA=c|||;VT=SNP
7	132014920	rs62466375	C	T	100	PASS	AC=476;AF=0.0950479;AN=5008;NS=2504;DP=19987;EAS_AF=0.0109;AMR_AF=0.2781;AFR_AF=0.0688;EUR_AF=0.0815;SAS_AF=0.1012;AA=C|||;VT=SNP
7	132014934	rs2341821	C	G	100	PASS	AC=2410;AF=0.48123;AN=5008;NS=2504;DP=20087;EAS_AF=0.2282;AMR_AF=0.5403;AFR_AF=0.7905;EUR_AF=0.4066;SAS_AF=0.3589;AA=G|||;VT=SNP
7	132014951	rs744768	G	A	100	PASS	AC=2148;AF=0.428914;AN=5008;NS=2504;DP=19766;EAS_AF=0.2312;AMR_AF=0.4914;AFR_AF=0.6755;EUR_AF=0.3608;SAS_AF=0.3252;AA=G|||;VT=SNP
7	132015175	rs56190025	G	A	100	PASS	AC=102;AF=0.0203674;AN=5008;NS=2504;DP=20518;EAS_AF=0.001;AMR_AF=0.0288;AFR_AF=0.0015;EUR_AF=0.0606;SAS_AF=0.0184;AA=G|||;VT=SNP
7	132015286	rs744767	T	C	100	PASS	AC=1540;AF=0.307508;AN=5008;NS=2504;DP=21143;EAS_AF=0.2212;AMR_AF=0.183;AFR_AF=0.5832;EUR_AF=0.2197;SAS_AF=0.2025;AA=T|||;VT=SNP
7	132016115	rs62466376	G	C	100	PASS	AC=481;AF=0.0960463;AN=5008;NS=2504;DP=18259;EAS_AF=0.0109;AMR_AF=0.2781;AFR_AF=0.0726;EUR_AF=0.0825;SAS_AF=0.1002;AA=C|||;VT=SNP
7	132016175	rs17166358	G	C	100	PASS	AC=482;AF=0.096246;AN=5008;NS=2504;DP=18385;EAS_AF=0.0109;AMR_AF=0.2781;AFR_AF=0.0726;EUR_AF=0.0835;SAS_AF=0.1002;AA=C|||;VT=SNP
7	132016322	rs62466377	A	G	100	PASS	AC=480;AF=0.0958466;AN=5008;NS=2504;DP=22666;EAS_AF=0.0109;AMR_AF=0.2781;AFR_AF=0.0726;EUR_AF=0.0815;SAS_AF=0.1002;AA=G|||;VT=SNP
7	132016642	rs62466378	T	A	100	PASS	AC=480;AF=0.0958466;AN=5008;NS=2504;DP=17821;EAS_AF=0.0109;AMR_AF=0.2781;AFR_AF=0.0726;EUR_AF=0.0815;SAS_AF=0.1002;AA=T|||;VT=SNP
7	132016649	rs62466379	A	G	100	PASS	AC=480;AF=0.0958466;AN=5008;NS=2504;DP=17872;EAS_AF=0.0109;AMR_AF=0.2781;AFR_AF=0.0726;EUR_AF=0.0815;SAS_AF=0.1002;AA=a|||;VT=SNP
7	132016733	rs17166360	A	G	100	PASS	AC=481;AF=0.0960463;AN=5008;NS=2504;DP=22242;EAS_AF=0.0109;AMR_AF=0.2795;AFR_AF=0.0726;EUR_AF=0.0815;SAS_AF=0.1002;AA=G|||;VT=SNP
7	132016920	rs62466380	G	A	100	PASS	AC=480;AF=0.0958466;AN=5008;NS=2504;DP=21599;EAS_AF=0.0109;AMR_AF=0.2781;AFR_AF=0.0726;EUR_AF=0.0815;SAS_AF=0.1002;AA=G|||;VT=SNP
7	132017097	rs79566249	C	A	100	PASS	AC=479;AF=0.095647;AN=5008;NS=2504;DP=20658;EAS_AF=0.0109;AMR_AF=0.2781;AFR_AF=0.0719;EUR_AF=0.0815;SAS_AF=0.1002;AA=C|||;VT=SNP
7	132017158	rs12707034	T	C	100	PASS	AC=2474;AF=0.49401;AN=5008;NS=2504;DP=19339;EAS_AF=0.2262;AMR_AF=0.5504;AFR_AF=0.8298;EUR_AF=0.4125;SAS_AF=0.3599;AA=C|||;VT=SNP
7	132017224	rs73157300	G	A	100	PASS	AC=109;AF=0.0217652;AN=5008;NS=2504;DP=19695;EAS_AF=0;AMR_AF=0.0389;AFR_AF=0.0015;EUR_AF=0.0765;SAS_AF=0.0031;AA=G|||;VT=SNP
7	132017488	rs11768651	G	A	100	PASS	AC=101;AF=0.0201677;AN=5008;NS=2504;DP=14498;EAS_AF=0;AMR_AF=0.0288;AFR_AF=0.0015;EUR_AF=0.0606;SAS_AF=0.0184;AA=G|||;VT=SNP
7	132017849	rs10263402	C	T	100	PASS	AC=2426;AF=0.484425;AN=5008;NS=2504;DP=20007;EAS_AF=0.2222;AMR_AF=0.549;AFR_AF=0.8086;EUR_AF=0.4095;SAS_AF=0.3476;AA=c|||;VT=SNP
7	132017964	rs10263528	C	T	100	PASS	AC=798;AF=0.159345;AN=5008;NS=2504;DP=17965;EAS_AF=0.0099;AMR_AF=0.3314;AFR_AF=0.2239;EUR_AF=0.1302;SAS_AF=0.1339;AA=C|||;VT=SNP
7	132018047	rs10234146	A	T	100	PASS	AC=1006;AF=0.200879;AN=5008;NS=2504;DP=19172;EAS_AF=0.1677;AMR_AF=0.1686;AFR_AF=0.2458;EUR_AF=0.2167;SAS_AF=0.181;AA=A|||;VT=SNP
7	132018057	rs10234151	A	G	100	PASS	AC=2500;AF=0.499201;AN=5008;NS=2504;DP=19343;EAS_AF=0.2282;AMR_AF=0.5548;AFR_AF=0.8563;EUR_AF=0.4095;SAS_AF=0.3487;AA=G|||;VT=SNP
7	132018531	rs62466381	G	A	100	PASS	AC=549;AF=0.109625;AN=5008;NS=2504;DP=17844;EAS_AF=0.0099;AMR_AF=0.2853;AFR_AF=0.1195;EUR_AF=0.0825;SAS_AF=0.1022;AA=G|||;VT=SNP
7	132018784	rs62466382	A	C	100	PASS	AC=556;AF=0.111022;AN=5008;NS=2504;DP=17372;EAS_AF=0.0099;AMR_AF=0.2867;AFR_AF=0.1233;EUR_AF=0.0825;SAS_AF=0.1033;AA=A|||;VT=SNP
7	132019287	rs12533184	A	G	100	PASS	AC=573;AF=0.114417;AN=5008;NS=2504;DP=16407;EAS_AF=0.0099;AMR_AF=0.2939;AFR_AF=0.1233;EUR_AF=0.0905;SAS_AF=0.1074;AA=G|||;VT=SNP
7	132019292	rs12538334	C	T	100	PASS	AC=572;AF=0.114217;AN=5008;NS=2504;DP=16386;EAS_AF=0.0099;AMR_AF=0.2939;AFR_AF=0.1233;EUR_AF=0.0895;SAS_AF=0.1074;AA=C|||;VT=SNP
7	132019353	rs35492346	C	T	100	PASS	AC=572;AF=0.114217;AN=5008;NS=2504;DP=17225;EAS_AF=0.0099;AMR_AF=0.2939;AFR_AF=0.1233;EUR_AF=0.0895;SAS_AF=0.1074;AA=C|||;VT=SNP
7	132019496	rs12538433	G	A	100	PASS	AC=572;AF=0.114217;AN=5008;NS=2504;DP=16710;EAS_AF=0.0099;AMR_AF=0.2939;AFR_AF=0.1233;EUR_AF=0.0895;SAS_AF=0.1074;AA=G|||;VT=SNP
7	132019836	rs1424589	A	G	100	PASS	AC=615;AF=0.122804;AN=5008;NS=2504;DP=18363;EAS_AF=0.0099;AMR_AF=0.2968;AFR_AF=0.1543;EUR_AF=0.0905;SAS_AF=0.1063;AA=G|||;VT=SNP
7	132019979	rs10272059	C	T	100	PASS	AC=570;AF=0.113818;AN=5008;NS=2504;DP=17039;EAS_AF=0.0099;AMR_AF=0.2939;AFR_AF=0.1225;EUR_AF=0.0895;SAS_AF=0.1063;AA=T|||;VT=SNP
7	132019987	rs10272273	G	A	100	PASS	AC=1023;AF=0.204273;AN=5008;NS=2504;DP=17061;EAS_AF=0.2351;AMR_AF=0.1671;AFR_AF=0.2141;EUR_AF=0.2137;SAS_AF=0.1759;AA=G|||;VT=SNP
7	132020019	rs10272296	G	T	100	PASS	AC=569;AF=0.113618;AN=5008;NS=2504;DP=17223;EAS_AF=0.0099;AMR_AF=0.2939;AFR_AF=0.1218;EUR_AF=0.0895;SAS_AF=0.1063;AA=T|||;VT=SNP
7	132020027	rs55655721	A	C	100	PASS	AC=102;AF=0.0203674;AN=5008;NS=2504;DP=17402;EAS_AF=0;AMR_AF=0.0274;AFR_AF=0.0015;EUR_AF=0.0626;SAS_AF=0.0184;AA=A|||;VT=SNP
7	132020211	rs10228998	T	A	100	PASS	AC=570;AF=0.113818;AN=5008;NS=2504;DP=17063;EAS_AF=0.0099;AMR_AF=0.2939;AFR_AF=0.1225;EUR_AF=0.0895;SAS_AF=0.1063;AA=A|||;VT=SNP
7	132020306	rs62466384	C	G	100	PASS	AC=570;AF=0.113818;AN=5008;NS=2504;DP=15977;EAS_AF=0.0099;AMR_AF=0.2939;AFR_AF=0.1225;EUR_AF=0.0895;SAS_AF=0.1063;AA=C|||;VT=SNP
7	132020314	rs62466385	C	T	100	PASS	AC=565;AF=0.112819;AN=5008;NS=2504;DP=16426;EAS_AF=0.0099;AMR_AF=0.2939;AFR_AF=0.1188;EUR_AF=0.0895;SAS_AF=0.1063;AA=C|||;VT=SNP
7	132020387	rs7784962	C	T	100	PASS	AC=2504;AF=0.5;AN=5008;NS=2504;DP=19273;EAS_AF=0.245;AMR_AF=0.549;AFR_AF=0.8555;EUR_AF=0.4115;SAS_AF=0.3384;AA=T|||;VT=SNP
7	132020465	rs143227942	C	T	100	PASS	AC=54;AF=0.0107827;AN=5008;NS=2504;DP=20542;EAS_AF=0;AMR_AF=0.0058;AFR_AF=0.0023;EUR_AF=0.0089;SAS_AF=0.0389;AA=C|||;VT=SNP
7	132020621	rs1424590	C	T	100	PASS	AC=564;AF=0.11262;AN=5008;NS=2504;DP=19407;EAS_AF=0.0099;AMR_AF=0.2939;AFR_AF=0.1188;EUR_AF=0.0885;SAS_AF=0.1063;AA=T|||;VT=SNP
7	132021416	rs6956868	A	G	100	PASS	AC=1678;AF=0.335064;AN=5008;NS=2504;DP=19620;EAS_AF=0.0635;AMR_AF=0.3876;AFR_AF=0.7383;EUR_AF=0.1998;SAS_AF=0.1718;AA=G|||;VT=SNP
7	132022219	rs75264636	G	C	100	PASS	AC=60;AF=0.0119808;AN=5008;NS=2504;DP=24618;EAS_AF=0;AMR_AF=0.0231;AFR_AF=0.0015;EUR_AF=0.0318;SAS_AF=0.0102;AA=G|||;VT=SNP
7	132023783	rs4731863	T	A	100	PASS	AC=770;AF=0.153754;AN=5008;NS=2504;DP=20126;EAS_AF=0.2956;AMR_AF=0.1311;AFR_AF=0.0023;EUR_AF=0.0726;SAS_AF=0.3119;AA=T|||;VT=SNP
7	132023921	rs1364504	C	T	100	PASS	AC=1992;AF=0.397764;AN=5008;NS=2504;DP=20389;EAS_AF=0.2361;AMR_AF=0.2507;AFR_AF=0.7829;EUR_AF=0.3141;SAS_AF=0.2342;AA=T|||;VT=SNP
7	132024665	rs56289193	C	G	100	PASS	AC=291;AF=0.058107;AN=5008;NS=2504;DP=16260;EAS_AF=0.001;AMR_AF=0.072;AFR_AF=0.0076;EUR_AF=0.16;SAS_AF=0.0706;AA=C|||;VT=SNP
7	132024912	rs73157301	A	C	100	PASS	AC=119;AF=0.023762;AN=5008;NS=2504;DP=17746;EAS_AF=0;AMR_AF=0.0274;AFR_AF=0.0091;EUR_AF=0.0626;SAS_AF=0.0256;AA=A|||;VT=SNP
7	132025936	rs10231544	T	C	100	PASS	AC=2095;AF=0.418331;AN=5008;NS=2504;DP=18870;EAS_AF=0.2619;AMR_AF=0.4856;AFR_AF=0.6626;EUR_AF=0.3141;SAS_AF=0.3088;AA=T|||;VT=SNP
7	132025940	rs73723792	G	T	100	PASS	AC=336;AF=0.0670927;AN=5008;NS=2504;DP=18602;EAS_AF=0;AMR_AF=0.0389;AFR_AF=0.174;EUR_AF=0.0427;SAS_AF=0.0368;AA=G|||;VT=SNP
7	132026723	rs1424591	A	G	100	PASS	AC=513;AF=0.102436;AN=5008;NS=2504;DP=18547;EAS_AF=0.0129;AMR_AF=0.2882;AFR_AF=0.0658;EUR_AF=0.0954;SAS_AF=0.1196;AA=A|||;VT=SNP
7	132026985	rs17166373	T	C	100	PASS	AC=432;AF=0.086262;AN=5008;NS=2504;DP=18091;EAS_AF=0.0496;AMR_AF=0.0418;AFR_AF=0.2035;EUR_AF=0.0437;SAS_AF=0.0409;AA=T|||;VT=SNP
7	132028950	rs11761311	C	G	100	PASS	AC=101;AF=0.0201677;AN=5008;NS=2504;DP=18663;EAS_AF=0;AMR_AF=0.0274;AFR_AF=0.0015;EUR_AF=0.0616;SAS_AF=0.0184;AA=C|||;VT=SNP
7	132029229	rs6953350	T	C	100	PASS	AC=2561;AF=0.511382;AN=5008;NS=2504;DP=18354;EAS_AF=0.256;AMR_AF=0.5519;AFR_AF=0.8593;EUR_AF=0.4185;SAS_AF=0.3712;AA=T|||;VT=SNP
7	132030011	rs1364505	G	A	100	PASS	AC=1482;AF=0.295927;AN=5008;NS=2504;DP=16628;EAS_AF=0.1875;AMR_AF=0.2262;AFR_AF=0.4599;EUR_AF=0.3091;SAS_AF=0.2219;AA=A|||;VT=SNP
7	132030436	rs73723796	T	A	100	PASS	AC=146;AF=0.0291534;AN=5008;NS=2504;DP=18384;EAS_AF=0;AMR_AF=0.013;AFR_AF=0.0847;EUR_AF=0.0089;SAS_AF=0.0164;AA=T|||;VT=SNP
7	132030716	rs6467431	G	A	100	PASS	AC=850;AF=0.169728;AN=5008;NS=2504;DP=21058;EAS_AF=0.0427;AMR_AF=0.1138;AFR_AF=0.3729;EUR_AF=0.1064;SAS_AF=0.1309;AA=A|||;VT=SNP
7	132030946	rs11973890	C	T	100	PASS	AC=336;AF=0.0670927;AN=5008;NS=2504;DP=21780;EAS_AF=0;AMR_AF=0.0389;AFR_AF=0.174;EUR_AF=0.0427;SAS_AF=0.0368;AA=C|||;VT=SNP
7	132031141	rs6963850	T	G	100	PASS	AC=581;AF=0.116014;AN=5008;NS=2504;DP=20382;EAS_AF=0;AMR_AF=0.0504;AFR_AF=0.3525;EUR_AF=0.0437;SAS_AF=0.0368;AA=T|||;VT=SNP
7	132031487	rs17166374	C	G	100	PASS	AC=1928;AF=0.384984;AN=5008;NS=2504;DP=19689;EAS_AF=0.254;AMR_AF=0.4784;AFR_AF=0.4773;EUR_AF=0.3698;SAS_AF=0.3446;AA=G|||;VT=SNP
7	132032336	rs17166377	T	C	100	PASS	AC=602;AF=0.120208;AN=5008;NS=2504;DP=20675;EAS_AF=0;AMR_AF=0.0519;AFR_AF=0.3669;EUR_AF=0.0437;SAS_AF=0.0378;AA=T|||;VT=SNP
7	132032495	rs6959579	G	A	100	PASS	AC=2689;AF=0.536941;AN=5008;NS=2504;DP=19916;EAS_AF=0.251;AMR_AF=0.5692;AFR_AF=0.8555;EUR_AF=0.4901;SAS_AF=0.4264;AA=A|||;VT=SNP
7	132032619	rs56003947	G	A	100	PASS	AC=131;AF=0.0261581;AN=5008;NS=2504;DP=21331;EAS_AF=0;AMR_AF=0.0274;AFR_AF=0.0189;EUR_AF=0.0616;SAS_AF=0.0256;AA=G|||;VT=SNP
7	132032627	rs73158806	G	A	100	PASS	AC=130;AF=0.0259585;AN=5008;NS=2504;DP=21021;EAS_AF=0;AMR_AF=0.0274;AFR_AF=0.0189;EUR_AF=0.0606;SAS_AF=0.0256;AA=G|||;VT=SNP
7	132033720	rs78845586	G	T	100	PASS	AC=138;AF=0.0275559;AN=5008;NS=2504;DP=15441;EAS_AF=0;AMR_AF=0.0245;AFR_AF=0.0507;EUR_AF=0.0338;SAS_AF=0.0204;AA=G|||;VT=SNP
7	132033724	rs79208269	C	A	100	PASS	AC=138;AF=0.0275559;AN=5008;NS=2504;DP=15157;EAS_AF=0;AMR_AF=0.0245;AFR_AF=0.0507;EUR_AF=0.0338;SAS_AF=0.0204;AA=C|||;VT=SNP
7	132033846	rs11978355	A	G	100	PASS	AC=395;AF=0.0788738;AN=5008;NS=2504;DP=17445;EAS_AF=0;AMR_AF=0.0432;AFR_AF=0.2156;EUR_AF=0.0427;SAS_AF=0.0378;AA=A|||;VT=SNP
7	132033861	rs73158807	G	C	100	PASS	AC=168;AF=0.0335463;AN=5008;NS=2504;DP=17394;EAS_AF=0;AMR_AF=0.0303;AFR_AF=0.0461;EUR_AF=0.0606;SAS_AF=0.0256;AA=G|||;VT=SNP
7	132034029	rs11971704	G	A	100	PASS	AC=394;AF=0.0786741;AN=5008;NS=2504;DP=14017;EAS_AF=0;AMR_AF=0.0432;AFR_AF=0.2148;EUR_AF=0.0427;SAS_AF=0.0378;AA=G|||;VT=SNP
7	132034207	rs741663	G	T	100	PASS	AC=1260;AF=0.251597;AN=5008;NS=2504;DP=13410;EAS_AF=0.2411;AMR_AF=0.1758;AFR_AF=0.3805;EUR_AF=0.2157;SAS_AF=0.1789;AA=G|||;VT=SNP
7	132034240	rs73723800	G	T	100	PASS	AC=395;AF=0.0788738;AN=5008;NS=2504;DP=15161;EAS_AF=0;AMR_AF=0.0432;AFR_AF=0.2156;EUR_AF=0.0427;SAS_AF=0.0378;AA=G|||;VT=SNP
7	132034267	rs56053426	C	T	100	PASS	AC=124;AF=0.0247604;AN=5008;NS=2504;DP=15826;EAS_AF=0;AMR_AF=0.0274;AFR_AF=0.0136;EUR_AF=0.0616;SAS_AF=0.0256;AA=C|||;VT=SNP
7	132034826	rs11761937	C	A	100	PASS	AC=148;AF=0.0295527;AN=5008;NS=2504;DP=18683;EAS_AF=0;AMR_AF=0.0288;AFR_AF=0.031;EUR_AF=0.0616;SAS_AF=0.0256;AA=C|||;VT=SNP
7	132035251	rs4518603	G	A	100	PASS	AC=1945;AF=0.388379;AN=5008;NS=2504;DP=17349;EAS_AF=0.244;AMR_AF=0.2565;AFR_AF=0.7209;EUR_AF=0.3221;SAS_AF=0.2495;AA=A|||;VT=SNP
7	132035307	rs2341822	T	C	100	PASS	AC=1289;AF=0.257388;AN=5008;NS=2504;DP=18787;EAS_AF=0.245;AMR_AF=0.1758;AFR_AF=0.3926;EUR_AF=0.2177;SAS_AF=0.1861;AA=T|||;VT=SNP
7	132035439	rs77032207	A	C	100	PASS	AC=376;AF=0.0750799;AN=5008;NS=2504;DP=15296;EAS_AF=0;AMR_AF=0.0418;AFR_AF=0.202;EUR_AF=0.0427;SAS_AF=0.0378;AA=A|||;VT=SNP
7	132036247	rs56676764	A	G	100	PASS	AC=599;AF=0.119609;AN=5008;NS=2504;DP=17392;EAS_AF=0;AMR_AF=0.0519;AFR_AF=0.3646;EUR_AF=0.0437;SAS_AF=0.0378;AA=A|||;VT=SNP
7	132036627	rs73158810	A	G	100	PASS	AC=101;AF=0.0201677;AN=5008;NS=2504;DP=19329;EAS_AF=0;AMR_AF=0.0274;AFR_AF=0.0015;EUR_AF=0.0616;SAS_AF=0.0184;AA=A|||;VT=SNP
7	132037242	rs930239	G	A	100	PASS	AC=61;AF=0.0121805;AN=5008;NS=2504;DP=18792;EAS_AF=0;AMR_AF=0.0159;AFR_AF=0;EUR_AF=0.0358;SAS_AF=0.0143;AA=G|||;VT=SNP
7	132037489	rs34043170	C	T	100	PASS	AC=51;AF=0.0101837;AN=5008;NS=2504;DP=20889;EAS_AF=0;AMR_AF=0.0173;AFR_AF=0.0008;EUR_AF=0.0278;SAS_AF=0.0102;AA=C|||;VT=SNP
7	132037511	rs55675809	G	A	100	PASS	AC=101;AF=0.0201677;AN=5008;NS=2504;DP=20961;EAS_AF=0;AMR_AF=0.0274;AFR_AF=0.0015;EUR_AF=0.0616;SAS_AF=0.0184;AA=G|||;VT=SNP
7	132037683	rs12539196	A	C	100	PASS	AC=698;AF=0.139377;AN=5008;NS=2504;DP=21398;EAS_AF=0.0119;AMR_AF=0.3213;AFR_AF=0.1392;EUR_AF=0.1521;SAS_AF=0.1288;AA=A|||;VT=SNP
7	132037749	rs73434896	A	T	100	PASS	AC=454;AF=0.090655;AN=5008;NS=2504;DP=20994;EAS_AF=0;AMR_AF=0.0461;AFR_AF=0.2587;EUR_AF=0.0437;SAS_AF=0.0368;AA=a|||;VT=SNP
7	132038621	rs4731865	C	G	100	PASS	AC=754;AF=0.150559;AN=5008;NS=2504;DP=20116;EAS_AF=0.2927;AMR_AF=0.1326;AFR_AF=0.0023;EUR_AF=0.0736;SAS_AF=0.2965;AA=C|||;VT=SNP
7	132038817	rs77262067	C	T	100	PASS	AC=31;AF=0.0061901;AN=5008;NS=2504;DP=19067;EAS_AF=0;AMR_AF=0.0072;AFR_AF=0.0045;EUR_AF=0.0149;SAS_AF=0.0051;AA=C|||;VT=SNP
7	132038840	rs10248238	G	T	100	PASS	AC=1158;AF=0.23123;AN=5008;NS=2504;DP=19362;EAS_AF=0.0119;AMR_AF=0.3444;AFR_AF=0.4796;EUR_AF=0.1342;SAS_AF=0.1411;AA=G|||;VT=SNP
7	132038866	rs79204387	C	A	100	PASS	AC=60;AF=0.0119808;AN=5008;NS=2504;DP=18526;EAS_AF=0;AMR_AF=0.0231;AFR_AF=0.0015;EUR_AF=0.0318;SAS_AF=0.0102;AA=C|||;VT=SNP
7	132039113	rs116860125	T	C	100	PASS	AC=23;AF=0.00459265;AN=5008;NS=2504;DP=17748;EAS_AF=0;AMR_AF=0.0072;AFR_AF=0.0008;EUR_AF=0.0169;SAS_AF=0;AA=T|||;VT=SNP
7	132039253	rs73158811	C	T	100	PASS	AC=145;AF=0.0289537;AN=5008;NS=2504;DP=19729;EAS_AF=0;AMR_AF=0.0303;AFR_AF=0.028;EUR_AF=0.0616;SAS_AF=0.0256;AA=C|||;VT=SNP
7	132039970	rs73158812	G	T	100	PASS	AC=103;AF=0.0205671;AN=5008;NS=2504;DP=19666;EAS_AF=0;AMR_AF=0.0274;AFR_AF=0.0015;EUR_AF=0.0626;SAS_AF=0.0194;AA=G|||;VT=SNP
7	132040325	rs73158813	C	T	100	PASS	AC=111;AF=0.0221645;AN=5008;NS=2504;DP=17232;EAS_AF=0;AMR_AF=0.0274;AFR_AF=0.0015;EUR_AF=0.0636;SAS_AF=0.0266;AA=C|||;VT=SNP
7	132040502	rs10282367	A	G	100	PASS	AC=2684;AF=0.535942;AN=5008;NS=2504;DP=15183;EAS_AF=0.4236;AMR_AF=0.5432;AFR_AF=0.8336;EUR_AF=0.4046;SAS_AF=0.3793;AA=G|||;VT=SNP
7	132040533	rs66792854	G	A	100	PASS	AC=532;AF=0.10623;AN=5008;NS=2504;DP=15598;EAS_AF=0.0456;AMR_AF=0.0447;AFR_AF=0.2708;EUR_AF=0.0676;SAS_AF=0.0297;AA=A|||;VT=SNP
7	132040748	rs76140941	G	A	100	PASS	AC=89;AF=0.0177716;AN=5008;NS=2504;DP=17014;EAS_AF=0.006;AMR_AF=0.0144;AFR_AF=0.0023;EUR_AF=0.0398;SAS_AF=0.0307;AA=G|||;VT=SNP
7	132041421	rs12536340	C	A	100	PASS	AC=551;AF=0.110024;AN=5008;NS=2504;DP=19394;EAS_AF=0.0665;AMR_AF=0.304;AFR_AF=0.0613;EUR_AF=0.1133;SAS_AF=0.0798;AA=C|||;VT=SNP
7	132042072	rs139284604	T	C	100	PASS	AC=27;AF=0.00539137;AN=5008;NS=2504;DP=20709;EAS_AF=0;AMR_AF=0.0115;AFR_AF=0.0008;EUR_AF=0.0179;SAS_AF=0;AA=T|||;VT=SNP
7	132042078	rs6945711	A	G	100	PASS	AC=2648;AF=0.528754;AN=5008;NS=2504;DP=20701;EAS_AF=0.3214;AMR_AF=0.5173;AFR_AF=0.8313;EUR_AF=0.3986;SAS_AF=0.4755;AA=G|||;VT=SNP
7	132042135	rs73158814	G	C	100	PASS	AC=121;AF=0.0241613;AN=5008;NS=2504;DP=22330;EAS_AF=0;AMR_AF=0.0303;AFR_AF=0.0023;EUR_AF=0.0736;SAS_AF=0.0235;AA=G|||;VT=SNP
7	132042198	rs1863015	A	G	100	PASS	AC=2664;AF=0.531949;AN=5008;NS=2504;DP=23408;EAS_AF=0.3194;AMR_AF=0.5173;AFR_AF=0.8427;EUR_AF=0.3986;SAS_AF=0.4785;AA=G|||;VT=SNP
7	132044021	rs4728255	C	T	100	PASS	AC=1431;AF=0.285743;AN=5008;NS=2504;DP=11845;EAS_AF=0.379;AMR_AF=0.1527;AFR_AF=0.357;EUR_AF=0.1481;SAS_AF=0.3292;AA=C|||;VT=SNP
7	132044029	rs112881626	G	A	100	PASS	AC=195;AF=0.0389377;AN=5008;NS=2504;DP=12291;EAS_AF=0;AMR_AF=0.0331;AFR_AF=0.0681;EUR_AF=0.0358;SAS_AF=0.047;AA=G|||;VT=SNP
7	132044093	rs4731866	C	T	100	PASS	AC=1430;AF=0.285543;AN=5008;NS=2504;DP=15211;EAS_AF=0.379;AMR_AF=0.1527;AFR_AF=0.3563;EUR_AF=0.1481;SAS_AF=0.3292;AA=C|||;VT=SNP
7	132045271	rs17166386	G	A	100	PASS	AC=1091;AF=0.217851;AN=5008;NS=2504;DP=21419;EAS_AF=0.3859;AMR_AF=0.1383;AFR_AF=0.1324;EUR_AF=0.1471;SAS_AF=0.2894;AA=G|||;VT=SNP
7	132045539	rs76714753	G	A	100	PASS	AC=510;AF=0.101837;AN=5008;NS=2504;DP=17357;EAS_AF=0.2351;AMR_AF=0.1282;AFR_AF=0.003;EUR_AF=0.0477;SAS_AF=0.135;AA=G|||;VT=SNP
7	132045845	rs62466387	A	G	100	PASS	AC=656;AF=0.13099;AN=5008;NS=2504;DP=20055;EAS_AF=0.0069;AMR_AF=0.2752;AFR_AF=0.2216;EUR_AF=0.1183;SAS_AF=0.047;AA=A|||;VT=SNP
7	132045957	rs62466416	G	A	100	PASS	AC=129;AF=0.0257588;AN=5008;NS=2504;DP=18283;EAS_AF=0;AMR_AF=0.0331;AFR_AF=0.0053;EUR_AF=0.0775;SAS_AF=0.0215;AA=G|||;VT=SNP
7	132046910	rs6972176	A	C	100	PASS	AC=2580;AF=0.515176;AN=5008;NS=2504;DP=17801;EAS_AF=0.3899;AMR_AF=0.513;AFR_AF=0.8101;EUR_AF=0.3211;SAS_AF=0.4468;AA=C|||;VT=SNP
7	132046914	rs6954714	T	G	100	PASS	AC=2579;AF=0.514976;AN=5008;NS=2504;DP=17869;EAS_AF=0.3899;AMR_AF=0.513;AFR_AF=0.8094;EUR_AF=0.3211;SAS_AF=0.4468;AA=G|||;VT=SNP
7	132047162	rs73158816	G	A	100	PASS	AC=40;AF=0.00798722;AN=5008;NS=2504;DP=21831;EAS_AF=0;AMR_AF=0.0159;AFR_AF=0.0015;EUR_AF=0.0239;SAS_AF=0.0031;AA=G|||;VT=SNP
7	132047278	rs6973207	G	A	100	PASS	AC=73;AF=0.0145767;AN=5008;NS=2504;DP=21298;EAS_AF=0;AMR_AF=0.0231;AFR_AF=0.0015;EUR_AF=0.0467;SAS_AF=0.0082;AA=G|||;VT=SNP
7	132047665	rs6467433	T	C	100	PASS	AC=2207;AF=0.440695;AN=5008;NS=2504;DP=21411;EAS_AF=0.3899;AMR_AF=0.4467;AFR_AF=0.6369;EUR_AF=0.2684;SAS_AF=0.4008;AA=T|||;VT=SNP
7	132047838	rs9969373	T	G	100	PASS	AC=2096;AF=0.41853;AN=5008;NS=2504;DP=19215;EAS_AF=0.3909;AMR_AF=0.4121;AFR_AF=0.6415;EUR_AF=0.1918;SAS_AF=0.3834;AA=G|||;VT=SNP
7	132047884	rs12537485	C	T	100	PASS	AC=1630;AF=0.325479;AN=5008;NS=2504;DP=17403;EAS_AF=0.3879;AMR_AF=0.3905;AFR_AF=0.3411;EUR_AF=0.1899;SAS_AF=0.3333;AA=C|||;VT=SNP
7	132047900	rs6467434	T	C	100	PASS	AC=2582;AF=0.515575;AN=5008;NS=2504;DP=17654;EAS_AF=0.3889;AMR_AF=0.5086;AFR_AF=0.8086;EUR_AF=0.3161;SAS_AF=0.4601;AA=T|||;VT=SNP
7	132048453	rs34904952	T	C	100	PASS	AC=131;AF=0.0261581;AN=5008;NS=2504;DP=18903;EAS_AF=0;AMR_AF=0.0331;AFR_AF=0.0068;EUR_AF=0.0775;SAS_AF=0.0215;AA=T|||;VT=SNP
7	132049023	rs75047193	T	C	100	PASS	AC=84;AF=0.0167732;AN=5008;NS=2504;DP=22597;EAS_AF=0;AMR_AF=0.0303;AFR_AF=0.0053;EUR_AF=0.0477;SAS_AF=0.0082;AA=T|||;VT=SNP
7	132049434	rs1863016	C	A	100	PASS	AC=2544;AF=0.507987;AN=5008;NS=2504;DP=20721;EAS_AF=0.3849;AMR_AF=0.4928;AFR_AF=0.8071;EUR_AF=0.3141;SAS_AF=0.4407;AA=A|||;VT=SNP
7	132050290	rs6971197	T	C	100	PASS	AC=196;AF=0.0391374;AN=5008;NS=2504;DP=18073;EAS_AF=0;AMR_AF=0.0389;AFR_AF=0.053;EUR_AF=0.0775;SAS_AF=0.0215;AA=T|||;VT=SNP
7	132050334	rs113866132	T	C	100	PASS	AC=34;AF=0.00678914;AN=5008;NS=2504;DP=18251;EAS_AF=0;AMR_AF=0.0043;AFR_AF=0.0023;EUR_AF=0.0278;SAS_AF=0;AA=T|||;VT=SNP
7	132050344	rs17819692	G	A	100	PASS	AC=132;AF=0.0263578;AN=5008;NS=2504;DP=18263;EAS_AF=0;AMR_AF=0.0331;AFR_AF=0.0068;EUR_AF=0.0785;SAS_AF=0.0215;AA=G|||;VT=SNP
7	132050919	rs60256846	T	G	100	PASS	AC=198;AF=0.0395367;AN=5008;NS=2504;DP=18961;EAS_AF=0;AMR_AF=0.036;AFR_AF=0.0673;EUR_AF=0.0368;SAS_AF=0.0481;AA=T|||;VT=SNP
7	132051113	rs6976361	T	C	100	PASS	AC=1866;AF=0.372604;AN=5008;NS=2504;DP=15623;EAS_AF=0.3889;AMR_AF=0.4078;AFR_AF=0.4675;EUR_AF=0.1988;SAS_AF=0.3814;AA=T|||;VT=SNP
7	132051577	rs118043952	G	A	100	PASS	AC=62;AF=0.0123802;AN=5008;NS=2504;DP=16313;EAS_AF=0;AMR_AF=0.0245;AFR_AF=0.0008;EUR_AF=0.0398;SAS_AF=0.0041;AA=G|||;VT=SNP
7	132052071	rs73726012	G	T	100	PASS	AC=192;AF=0.0383387;AN=5008;NS=2504;DP=18161;EAS_AF=0;AMR_AF=0.036;AFR_AF=0.0635;EUR_AF=0.0368;SAS_AF=0.047;AA=G|||;VT=SNP
7	132052249	rs151291548	G	C	100	PASS	AC=25;AF=0.00499201;AN=5008;NS=2504;DP=15758;EAS_AF=0;AMR_AF=0.0086;AFR_AF=0.0008;EUR_AF=0.0169;SAS_AF=0.001;AA=G|||;VT=SNP
7	132053259	rs78416910	G	A	100	PASS	AC=109;AF=0.0217652;AN=5008;NS=2504;DP=17973;EAS_AF=0;AMR_AF=0.0317;AFR_AF=0.0038;EUR_AF=0.0358;SAS_AF=0.047;AA=G|||;VT=SNP
7	132053618	rs73436726	A	T	100	PASS	AC=485;AF=0.096845;AN=5008;NS=2504;DP=20455;EAS_AF=0.0069;AMR_AF=0.2349;AFR_AF=0.1884;EUR_AF=0.0408;SAS_AF=0.0256;AA=A|||;VT=SNP
7	132053650	rs4728256	A	G	100	PASS	AC=2411;AF=0.48143;AN=5008;NS=2504;DP=20227;EAS_AF=0.3968;AMR_AF=0.464;AFR_AF=0.7927;EUR_AF=0.2366;SAS_AF=0.4121;AA=G|||;VT=SNP
7	132054683	rs142050113	C	T	100	PASS	AC=206;AF=0.0411342;AN=5008;NS=2504;DP=14050;EAS_AF=0;AMR_AF=0.0389;AFR_AF=0.0741;EUR_AF=0.0358;SAS_AF=0.046;AA=C|||;VT=SNP
7	132055361	rs6467435	A	C	100	PASS	AC=2548;AF=0.508786;AN=5008;NS=2504;DP=21742;EAS_AF=0.3899;AMR_AF=0.5014;AFR_AF=0.8079;EUR_AF=0.3131;SAS_AF=0.4335;AA=C|||;VT=SNP
7	132056153	rs62466418	G	A	100	PASS	AC=152;AF=0.0303514;AN=5008;NS=2504;DP=17701;EAS_AF=0;AMR_AF=0.0346;AFR_AF=0.0227;EUR_AF=0.0765;SAS_AF=0.0215;AA=G|||;VT=SNP
7	132056155	rs10231676	T	G	100	PASS	AC=2594;AF=0.517971;AN=5008;NS=2504;DP=17459;EAS_AF=0.3929;AMR_AF=0.5216;AFR_AF=0.8109;EUR_AF=0.3201;SAS_AF=0.4519;AA=G|||;VT=SNP
7	132056248	rs78060357	A	G	100	PASS	AC=273;AF=0.0545128;AN=5008;NS=2504;DP=20243;EAS_AF=0;AMR_AF=0.0418;AFR_AF=0.121;EUR_AF=0.0358;SAS_AF=0.0491;AA=G|||;VT=SNP
7	132056278	rs75502136	A	C	100	PASS	AC=209;AF=0.0417332;AN=5008;NS=2504;DP=19267;EAS_AF=0;AMR_AF=0.0389;AFR_AF=0.0749;EUR_AF=0.0358;SAS_AF=0.0481;AA=C|||;VT=SNP
7	132056292	rs79271882	A	C	100	PASS	AC=210;AF=0.0419329;AN=5008;NS=2504;DP=18880;EAS_AF=0;AMR_AF=0.0389;AFR_AF=0.0756;EUR_AF=0.0358;SAS_AF=0.0481;AA=A|||;VT=SNP
7	132056978	rs12154806	A	C	100	PASS	AC=206;AF=0.0411342;AN=5008;NS=2504;DP=23041;EAS_AF=0;AMR_AF=0.0389;AFR_AF=0.0734;EUR_AF=0.0358;SAS_AF=0.047;AA=A|||;VT=SNP
7	132058682	rs62466420	T	G	100	PASS	AC=128;AF=0.0255591;AN=5008;NS=2504;DP=17953;EAS_AF=0;AMR_AF=0.0331;AFR_AF=0.0053;EUR_AF=0.0765;SAS_AF=0.0215;AA=T|||;VT=SNP
7	132058819	rs1433387	G	C	100	PASS	AC=2028;AF=0.404952;AN=5008;NS=2504;DP=17998;EAS_AF=0.3879;AMR_AF=0.4438;AFR_AF=0.5242;EUR_AF=0.2356;SAS_AF=0.408;AA=G|||;VT=SNP
7	132058851	rs1433388	G	C	100	PASS	AC=2582;AF=0.515575;AN=5008;NS=2504;DP=19465;EAS_AF=0.3958;AMR_AF=0.5187;AFR_AF=0.8071;EUR_AF=0.3231;SAS_AF=0.4407;AA=C|||;VT=SNP
7	132058870	rs10228464	G	T	100	PASS	AC=189;AF=0.0377396;AN=5008;NS=2504;DP=19337;EAS_AF=0;AMR_AF=0.0519;AFR_AF=0.0272;EUR_AF=0.0865;SAS_AF=0.0307;AA=G|||;VT=SNP
7	132058962	rs6467436	T	C	100	PASS	AC=2197;AF=0.438698;AN=5008;NS=2504;DP=19954;EAS_AF=0.3869;AMR_AF=0.4438;AFR_AF=0.6483;EUR_AF=0.2286;SAS_AF=0.4213;AA=T|||;VT=SNP
7	132059161	rs7803182	C	T	100	PASS	AC=2078;AF=0.414936;AN=5008;NS=2504;DP=20541;EAS_AF=0.3859;AMR_AF=0.4366;AFR_AF=0.5794;EUR_AF=0.2227;SAS_AF=0.4049;AA=C|||;VT=SNP
7	132059295	rs6467437	C	T	100	PASS	AC=2547;AF=0.508586;AN=5008;NS=2504;DP=18892;EAS_AF=0.3859;AMR_AF=0.5086;AFR_AF=0.8064;EUR_AF=0.3111;SAS_AF=0.4356;AA=T|||;VT=SNP
7	132061762	rs75255442	C	T	100	PASS	AC=131;AF=0.0261581;AN=5008;NS=2504;DP=21075;EAS_AF=0;AMR_AF=0.0331;AFR_AF=0.0212;EUR_AF=0.0358;SAS_AF=0.045;AA=C|||;VT=SNP
7	132061821	rs73158817	C	T	100	PASS	AC=60;AF=0.0119808;AN=5008;NS=2504;DP=19227;EAS_AF=0;AMR_AF=0.0202;AFR_AF=0.0045;EUR_AF=0.0368;SAS_AF=0.0031;AA=C|||;VT=SNP
7	132061990	rs62466421	G	A	100	PASS	AC=276;AF=0.0551118;AN=5008;NS=2504;DP=16452;EAS_AF=0;AMR_AF=0.0591;AFR_AF=0.0893;EUR_AF=0.0865;SAS_AF=0.0307;AA=A|||;VT=SNP
7	132062501	rs35864226	T	A	100	PASS	AC=33;AF=0.00658946;AN=5008;NS=2504;DP=20827;EAS_AF=0;AMR_AF=0.0086;AFR_AF=0.0008;EUR_AF=0.0119;SAS_AF=0.0143;AA=T|||;VT=SNP
7	132063153	rs10954373	T	G	100	PASS	AC=1926;AF=0.384585;AN=5008;NS=2504;DP=20938;EAS_AF=0.3978;AMR_AF=0.4424;AFR_AF=0.4599;EUR_AF=0.2326;SAS_AF=0.3845;AA=T|||;VT=SNP
7	132063248	rs6467438	T	G	100	PASS	AC=2158;AF=0.430911;AN=5008;NS=2504;DP=19641;EAS_AF=0.3978;AMR_AF=0.451;AFR_AF=0.5968;EUR_AF=0.2346;SAS_AF=0.4284;AA=T|||;VT=SNP
7	132063399	rs118133428	G	A	100	PASS	AC=205;AF=0.0409345;AN=5008;NS=2504;DP=19842;EAS_AF=0.0079;AMR_AF=0.219;AFR_AF=0.003;EUR_AF=0.0308;SAS_AF=0.0102;AA=G|||;VT=SNP
7	132063493	rs11772757	T	G	100	PASS	AC=394;AF=0.0786741;AN=5008;NS=2504;DP=18724;EAS_AF=0;AMR_AF=0.0893;AFR_AF=0.0076;EUR_AF=0.2227;SAS_AF=0.1002;AA=T|||;VT=SNP
7	132063522	rs7807933	A	G	100	PASS	AC=643;AF=0.128395;AN=5008;NS=2504;DP=19574;EAS_AF=0.0079;AMR_AF=0.2738;AFR_AF=0.2126;EUR_AF=0.1173;SAS_AF=0.047;AA=A|||;VT=SNP
7	132063852	rs62466422	C	T	100	PASS	AC=276;AF=0.0551118;AN=5008;NS=2504;DP=19072;EAS_AF=0;AMR_AF=0.0591;AFR_AF=0.0893;EUR_AF=0.0865;SAS_AF=0.0307;AA=C|||;VT=SNP
7	132064270	rs62466423	C	T	100	PASS	AC=124;AF=0.0247604;AN=5008;NS=2504;DP=20576;EAS_AF=0;AMR_AF=0.0331;AFR_AF=0.0023;EUR_AF=0.0765;SAS_AF=0.0215;AA=C|||;VT=SNP
7	132064886	rs10269601	C	A	100	PASS	AC=813;AF=0.16234;AN=5008;NS=2504;DP=17899;EAS_AF=0.0069;AMR_AF=0.3026;AFR_AF=0.3124;EUR_AF=0.1272;SAS_AF=0.0562;AA=A|||;VT=SNP
7	132064942	rs10240055	A	G	100	PASS	AC=813;AF=0.16234;AN=5008;NS=2504;DP=18500;EAS_AF=0.0069;AMR_AF=0.3012;AFR_AF=0.3132;EUR_AF=0.1272;SAS_AF=0.0562;AA=G|||;VT=SNP
7	132064943	rs10240056	A	G	100	PASS	AC=813;AF=0.16234;AN=5008;NS=2504;DP=18500;EAS_AF=0.0069;AMR_AF=0.3012;AFR_AF=0.3132;EUR_AF=0.1272;SAS_AF=0.0562;AA=A|||;VT=SNP
7	132065033	rs10269993	G	T	100	PASS	AC=813;AF=0.16234;AN=5008;NS=2504;DP=20292;EAS_AF=0.0069;AMR_AF=0.3012;AFR_AF=0.3132;EUR_AF=0.1272;SAS_AF=0.0562;AA=G|||;VT=SNP
7	132065189	rs10240434	A	G	100	PASS	AC=2515;AF=0.502196;AN=5008;NS=2504;DP=17320;EAS_AF=0.3948;AMR_AF=0.5;AFR_AF=0.7572;EUR_AF=0.3201;SAS_AF=0.4571;AA=G|||;VT=SNP
7	132065379	rs10240737	A	G	100	PASS	AC=1165;AF=0.232628;AN=5008;NS=2504;DP=21760;EAS_AF=0.0069;AMR_AF=0.3156;AFR_AF=0.5371;EUR_AF=0.1302;SAS_AF=0.1002;AA=G|||;VT=SNP
7	132065666	rs10273699	G	A	100	PASS	AC=811;AF=0.161941;AN=5008;NS=2504;DP=21264;EAS_AF=0.0069;AMR_AF=0.2997;AFR_AF=0.3124;EUR_AF=0.1272;SAS_AF=0.0562;AA=A|||;VT=SNP
7	132066084	rs12539410	G	C	100	PASS	AC=489;AF=0.0976438;AN=5008;NS=2504;DP=20125;EAS_AF=0.0069;AMR_AF=0.2378;AFR_AF=0.1899;EUR_AF=0.0408;SAS_AF=0.0256;AA=G|||;VT=SNP
7	132066664	rs73436754	G	T	100	PASS	AC=490;AF=0.0978435;AN=5008;NS=2504;DP=16494;EAS_AF=0.0079;AMR_AF=0.2378;AFR_AF=0.1899;EUR_AF=0.0408;SAS_AF=0.0256;AA=G|||;VT=SNP
7	132067168	rs10278520	G	C	100	PASS	AC=2586;AF=0.516374;AN=5008;NS=2504;DP=19624;EAS_AF=0.3948;AMR_AF=0.5058;AFR_AF=0.8071;EUR_AF=0.3201;SAS_AF=0.4581;AA=C|||;VT=SNP
7	132067220	rs17166411	G	A	100	PASS	AC=1397;AF=0.278954;AN=5008;NS=2504;DP=18820;EAS_AF=0.3859;AMR_AF=0.1888;AFR_AF=0.2534;EUR_AF=0.1899;SAS_AF=0.3589;AA=g|||;VT=SNP
```
