## Supplementary material for "Characterization of shared and ancestry-specific signals driving complex traits using multi-ancestry fine-mapping": mesusieoutput

```
                 eur          afr      eur_afr
   [1,] 3.028899e-04 6.930779e-04 9.558737e-03
   [2,] 3.313754e-05 5.515323e-05 8.936134e-06
   [3,] 2.553667e-05 5.568709e-05 8.192744e-06
   [4,] 2.733401e-04 6.497488e-04 7.984687e-03
   [5,] 6.916723e-05 3.228153e-04 4.771034e-05
   [6,] 2.811602e-04 5.173187e-04 6.579527e-03
   [7,] 3.403557e-05 5.532561e-05 9.272623e-06
   [8,] 2.963679e-04 5.170086e-04 6.978757e-03
   [9,] 2.811602e-04 5.215368e-04 6.631986e-03
  [10,] 2.811602e-04 5.075946e-04 6.458459e-03
  [11,] 7.036068e-05 3.550826e-04 4.934666e-05
  [12,] 2.642831e-05 6.318494e-05 9.115137e-06
  [13,] 4.641509e-04 5.541804e-04 1.237120e-02
  [14,] 4.528642e-04 5.541804e-04 1.204138e-02
  [15,] 2.621578e-05 6.371668e-05 9.048674e-06
  [16,] 2.642831e-05 6.345589e-05 9.134190e-06
  [17,] 8.833609e-04 8.896325e-04 4.058387e-02
  [18,] 4.889987e-04 4.735462e-04 1.113945e-02
  [19,] 5.319182e-04 4.695018e-04 1.209454e-02
  [20,] 8.830255e-04 7.864577e-04 3.567338e-02
  [21,] 7.310934e-04 8.377838e-04 3.097649e-02
  [22,] 5.924703e-04 4.381083e-04 1.264047e-02
  [23,] 1.087254e-03 8.309348e-04 4.721873e-02
  [24,] 1.121404e-03 8.230331e-04 4.830954e-02
  [25,] 1.633805e-03 4.339965e-04 3.601840e-02
  [26,] 1.156743e-03 8.152152e-04 4.942704e-02
  [27,] 5.326579e-05 5.599191e-05 1.096758e-05
  [28,] 1.587754e-03 4.267054e-04 3.433726e-02
  [29,] 1.633805e-03 4.231122e-04 3.502266e-02
  [30,] 1.612778e-03 4.339437e-04 3.551197e-02
  [31,] 1.538250e-03 4.303334e-04 3.355759e-02
  [32,] 1.087254e-03 7.980487e-04 4.525292e-02
  [33,] 7.163403e-05 3.724733e-04 1.075573e-04
  [34,] 7.274919e-05 3.624571e-04 9.601915e-05
  [35,] 6.096615e-04 4.195534e-04 1.245657e-02
  [36,] 6.190018e-05 9.788155e-05 1.972896e-05
  [37,] 9.945423e-04 7.757102e-04 3.995969e-02
  [38,] 4.766657e-05 5.608680e-05 1.050574e-05
  [39,] 4.766657e-05 5.607642e-05 1.050217e-05
  [40,] 2.564752e-05 6.365032e-05 8.757316e-06
  [41,] 6.939701e-05 5.720387e-04 9.187801e-05
  [42,] 4.807613e-05 5.608680e-05 1.057438e-05
  [43,] 4.766657e-05 5.613379e-05 1.052173e-05
  [44,] 4.665611e-05 5.604097e-05 1.039835e-05
  [45,] 4.557539e-05 5.608680e-05 1.031517e-05
  [46,] 2.548977e-05 6.759426e-05 8.863800e-06
  [47,] 2.573087e-05 6.449758e-05 8.849126e-06
  [48,] 2.590668e-05 6.390141e-05 8.905733e-06
  [49,] 7.021104e-04 5.952495e-04 2.082431e-02
  [50,] 4.977080e-05 5.591544e-05 1.063103e-05
  [51,] 5.210606e-05 5.600599e-05 1.087182e-05
  [52,] 2.573087e-05 6.404420e-05 8.823402e-06
  [53,] 4.462005e-05 5.619269e-05 1.026065e-05
  [54,] 4.363728e-05 5.619269e-05 1.015125e-05
  [55,] 4.363728e-05 5.624230e-05 1.016596e-05
  [56,] 2.601843e-05 6.323773e-05 8.920359e-06
  [57,] 4.456625e-05 5.629308e-05 1.026760e-05
  [58,] 6.408897e-04 5.157440e-04 1.626498e-02
  [59,] 2.631653e-05 6.339063e-05 9.075887e-06
  [60,] 4.363728e-05 5.634505e-05 1.019555e-05
  [61,] 5.097441e-05 1.016034e-04 1.765482e-05
  [62,] 2.631653e-05 6.349618e-05 9.083086e-06
  [63,] 7.101894e-05 4.933665e-04 1.102936e-04
  [64,] 4.607794e-05 5.619461e-05 1.041284e-05
  [65,] 5.035760e-05 5.624230e-05 1.082504e-05
  [66,] 2.585364e-05 6.383479e-05 8.874639e-06
  [67,] 2.601843e-05 6.380647e-05 8.956412e-06
  [68,] 6.990101e-04 5.684245e-04 1.976080e-02
  [69,] 5.150941e-05 5.623748e-05 1.089395e-05
  [70,] 2.602657e-05 6.366630e-05 8.951685e-06
  [71,] 4.665611e-05 5.634001e-05 1.049480e-05
  [72,] 6.277459e-04 5.155275e-04 1.591109e-02
  [73,] 2.632546e-05 6.380647e-05 9.108396e-06
  [74,] 4.557539e-05 5.644729e-05 1.042542e-05
  [75,] 2.541532e-05 6.495419e-05 8.700593e-06
  [76,] 2.612304e-05 6.407710e-05 9.025909e-06
  [77,] 2.548977e-05 6.510846e-05 8.750384e-06
  [78,] 4.462005e-05 5.650272e-05 1.035067e-05
  [79,] 4.563916e-05 5.650272e-05 1.034569e-05
  [80,] 4.456625e-05 5.656508e-05 1.034391e-05
  [81,] 5.835517e-05 1.104678e-04 2.007934e-05
  [82,] 4.552023e-05 5.656508e-05 1.043424e-05
  [83,] 4.552023e-05 5.650272e-05 1.041699e-05
  [84,] 2.601843e-05 6.407710e-05 8.973226e-06
  [85,] 2.548571e-05 6.572596e-05 8.779171e-06
  [86,] 4.456625e-05 5.650272e-05 1.032701e-05
  [87,] 5.080353e-05 5.644729e-05 1.088877e-05
  [88,] 5.192746e-05 5.650272e-05 1.100828e-05
  [89,] 8.096138e-04 5.899732e-04 2.404597e-02
  [90,] 4.649999e-05 5.644729e-05 1.049290e-05
  [91,] 3.809861e-05 6.865670e-05 1.093827e-05
  [92,] 4.456625e-05 5.639306e-05 1.029647e-05
  [93,] 4.552023e-05 5.639306e-05 1.038580e-05
  [94,] 2.664668e-05 1.083326e-04 1.155005e-05
  [95,] 2.482360e-05 5.630876e-05 8.048796e-06
  [96,] 8.379419e-04 6.987296e-04 2.940502e-02
  [97,] 2.455306e-05 6.305832e-05 7.787413e-06
  [98,] 4.895054e-04 9.477348e-04 2.263141e-02
  [99,] 2.900369e-05 7.166879e-05 2.079320e-05
 [100,] 2.452783e-05 6.264813e-05 7.792544e-06
 [101,] 4.888054e-04 9.169324e-04 2.172575e-02
 [102,] 4.607098e-04 7.951602e-04 1.762499e-02
 [103,] 2.945241e-05 6.937971e-05 1.907492e-05
 [104,] 2.940175e-05 7.014968e-05 1.982641e-05
 [105,] 4.625341e-05 1.160568e-04 1.290710e-05
 [106,] 2.879252e-05 7.079162e-05 1.959929e-05
 [107,] 2.860522e-05 7.079162e-05 1.932250e-05
 [108,] 5.597135e-05 6.970278e-05 3.240409e-05
 [109,] 2.556633e-05 6.507479e-05 8.783114e-06
 [110,] 2.573087e-05 6.407710e-05 8.825286e-06
 [111,] 2.697570e-05 6.373227e-05 9.413682e-06
 [112,] 2.581725e-05 6.422183e-05 8.878717e-06
 [113,] 2.722271e-05 6.360688e-05 9.518657e-06
 [114,] 4.613498e-04 1.095126e-03 2.499008e-02
 [115,] 2.646358e-05 6.319795e-05 9.095912e-06
 [116,] 5.721136e-05 6.970278e-05 3.291828e-05
 [117,] 7.254627e-05 6.472947e-05 1.703049e-05
 [118,] 3.696115e-04 9.502005e-04 1.791461e-02
 [119,] 3.583554e-04 1.012963e-03 1.860666e-02
 [120,] 2.574564e-05 6.301628e-05 8.404337e-06
 [121,] 5.917644e-05 6.743181e-05 2.979344e-05
 [122,] 2.584882e-05 6.288794e-05 8.492488e-06
 [123,] 2.612304e-05 6.276106e-05 8.929343e-06
 [124,] 7.089230e-05 6.568304e-05 1.723281e-05
 [125,] 5.358922e-05 6.739175e-05 2.729288e-05
 [126,] 4.618481e-05 6.942054e-05 2.584123e-05
 [127,] 5.476429e-05 7.030597e-05 3.375793e-05
 [128,] 5.500691e-05 6.892867e-05 3.095746e-05
 [129,] 6.638016e-05 6.703740e-05 1.736766e-05
 [130,] 4.403296e-05 6.547653e-05 2.018105e-05
 [131,] 3.957571e-05 8.841533e-05 1.805500e-05
 [132,] 4.019647e-05 5.685466e-05 1.164719e-05
 [133,] 9.746832e-05 2.309775e-04 9.201879e-04
 [134,] 4.177052e-05 5.691424e-05 1.194534e-05
 [135,] 3.486180e-05 5.692467e-05 1.089619e-05
 [136,] 3.039502e-05 5.726784e-05 1.016220e-05
 [137,] 3.034288e-05 5.720149e-05 1.012963e-05
 [138,] 1.491920e-04 2.241677e-04 1.456584e-03
 [139,] 3.744713e-05 5.746279e-05 1.136780e-05
 [140,] 2.530947e-05 6.413032e-05 8.584881e-06
 [141,] 3.436518e-05 5.753380e-05 1.116253e-05
 [142,] 3.009731e-05 5.698627e-05 1.003456e-05
 [143,] 5.434743e-05 2.090907e-04 4.243350e-04
 [144,] 3.542093e-05 5.696665e-05 1.128839e-05
 [145,] 3.261491e-05 5.690193e-05 1.086655e-05
 [146,] 2.928135e-05 5.705263e-05 9.763959e-06
 [147,] 3.001145e-05 5.665519e-05 9.930828e-06
 [148,] 6.724991e-05 8.917220e-05 2.437942e-04
 [149,] 3.436518e-05 5.785675e-05 1.128172e-05
 [150,] 3.206196e-05 5.707844e-05 1.073476e-05
 [151,] 7.171518e-05 1.344792e-04 3.891571e-04
 [152,] 3.206196e-05 5.694612e-05 1.070135e-05
 [153,] 2.469193e-05 6.294025e-05 8.157989e-06
 [154,] 2.898883e-05 5.709987e-05 9.670374e-06
 [155,] 2.933623e-05 5.716832e-05 9.805831e-06
 [156,] 3.274635e-05 5.701167e-05 1.088787e-05
 [157,] 2.928135e-05 5.730897e-05 9.813176e-06
 [158,] 3.699337e-05 1.057969e-04 1.857385e-05
 [159,] 3.134091e-05 5.701167e-05 1.045808e-05
 [160,] 2.927626e-05 5.847017e-05 1.000924e-05
 [161,] 3.307355e-05 5.694612e-05 1.080724e-05
 [162,] 2.822217e-05 5.696257e-05 9.361976e-06
 [163,] 7.428944e-05 1.160653e-04 2.930222e-05
 [164,] 3.084233e-05 5.662283e-05 1.014928e-05
 [165,] 3.527173e-05 1.002719e-04 1.694258e-05
 [166,] 3.747308e-05 9.808921e-05 1.817195e-05
 [167,] 2.819686e-05 5.648377e-05 9.228399e-06
 [168,] 3.087639e-05 5.605682e-05 9.991633e-06
 [169,] 2.997779e-05 1.054971e-04 1.373449e-05
 [170,] 2.946642e-05 1.045359e-04 1.332880e-05
 [171,] 2.458843e-05 5.681659e-05 7.998502e-06
 [172,] 2.443212e-05 5.658989e-05 7.916654e-06
 [173,] 2.436589e-05 5.658989e-05 7.890975e-06
 [174,] 2.907708e-05 1.035904e-04 1.301095e-05
 [175,] 2.907708e-05 1.036167e-04 1.301220e-05
 [176,] 2.849735e-05 1.023794e-04 1.254925e-05
 [177,] 2.416322e-05 5.621888e-05 7.791929e-06
 [178,] 2.410177e-05 5.638243e-05 7.769091e-06
 [179,] 1.289625e-04 7.743719e-05 4.197196e-04
 [180,] 2.410177e-05 5.624709e-05 7.757351e-06
 [181,] 2.410177e-05 5.699498e-05 7.806169e-06
 [182,] 2.803746e-05 1.035922e-04 1.231553e-05
 [183,] 2.711013e-05 1.036561e-04 1.166057e-05
 [184,] 3.116388e-05 8.355266e-05 1.234149e-05
 [185,] 2.548957e-05 5.693218e-05 8.295365e-06
 [186,] 2.992295e-05 9.635660e-05 1.323905e-05
 [187,] 2.526621e-05 5.673033e-05 8.189146e-06
 [188,] 3.002953e-05 9.383757e-05 1.316372e-05
 [189,] 2.962347e-05 9.424175e-05 1.292156e-05
 [190,] 2.962347e-05 9.303930e-05 1.285323e-05
 [191,] 2.952695e-05 9.225431e-05 1.274571e-05
 [192,] 3.004497e-05 9.225431e-05 1.307937e-05
 [193,] 2.924698e-05 9.207638e-05 1.257445e-05
 [194,] 2.944633e-05 9.100635e-05 1.262206e-05
 [195,] 9.248923e-05 1.063266e-04 4.080157e-04
 [196,] 2.935002e-05 8.922880e-05 1.245745e-05
 [197,] 2.944633e-05 8.696089e-05 1.238175e-05
 [198,] 2.965045e-05 8.957160e-05 1.266711e-05
 [199,] 2.944633e-05 8.957160e-05 1.253837e-05
 [200,] 2.896046e-05 8.917009e-05 1.220764e-05
 [201,] 2.970035e-05 8.993984e-05 1.272071e-05
 [202,] 2.991043e-05 8.993984e-05 1.285317e-05
 [203,] 2.706001e-05 6.085830e-05 8.187662e-06
 [204,] 2.946290e-05 8.722113e-05 1.238847e-05
 [205,] 2.936891e-05 8.720847e-05 1.232982e-05
 [206,] 2.491807e-05 5.672736e-05 8.024013e-06
 [207,] 2.554904e-05 5.684500e-05 8.247160e-06
 [208,] 2.944633e-05 8.818250e-05 1.243625e-05
 [209,] 2.564790e-05 5.683112e-05 8.254002e-06
 [210,] 2.977661e-05 8.571843e-05 1.246626e-05
 [211,] 4.121805e-05 7.260177e-05 1.297250e-05
 [212,] 2.935002e-05 8.539331e-05 1.218890e-05
 [213,] 2.935002e-05 8.571843e-05 1.220890e-05
 [214,] 2.778666e-05 8.055811e-05 1.091411e-05
 [215,] 3.397309e-05 7.269067e-05 1.099228e-05
 [216,] 2.767359e-05 7.101250e-05 6.230894e-05
 [217,] 2.884742e-05 7.834472e-05 1.136419e-05
 [218,] 2.700082e-05 5.952950e-05 8.278024e-06
 [219,] 2.816619e-05 7.959374e-05 1.106818e-05
 [220,] 2.764660e-05 8.127298e-05 1.085476e-05
 [221,] 2.787085e-05 8.167429e-05 1.101148e-05
 [222,] 2.779856e-05 8.009714e-05 1.088149e-05
 [223,] 2.822031e-05 8.287699e-05 1.127330e-05
 [224,] 2.416217e-05 8.518882e-05 8.534359e-06
 [225,] 2.515233e-05 8.579134e-05 9.346822e-06
 [226,] 3.013529e-05 5.965603e-05 9.060280e-06
 [227,] 4.787900e-05 6.976852e-05 1.494358e-05
 [228,] 2.471641e-05 9.096546e-05 7.714587e-06
 [229,] 2.451823e-05 8.940804e-05 8.560607e-06
 [230,] 3.114846e-05 5.995712e-05 9.624882e-06
 [231,] 2.683661e-05 6.730791e-05 7.933834e-06
 [232,] 5.622360e-05 6.174181e-05 1.831263e-05
 [233,] 4.028963e-05 6.613370e-05 1.498414e-05
 [234,] 2.657419e-05 5.709045e-05 8.093081e-06
 [235,] 2.804949e-05 5.689519e-05 9.061059e-06
 [236,] 2.546749e-05 5.611452e-05 7.828202e-06
 [237,] 5.469659e-05 8.493265e-05 1.778962e-05
 [238,] 8.157262e-04 7.581495e-05 2.068537e-04
 [239,] 2.335116e-05 5.604589e-05 7.348375e-06
 [240,] 2.348154e-05 5.556273e-05 7.356299e-06
 [241,] 2.455477e-05 5.562678e-05 7.611861e-06
 [242,] 2.437131e-05 5.562678e-05 7.568406e-06
 [243,] 5.066386e-05 8.505381e-05 1.643773e-05
 [244,] 2.455477e-05 5.553279e-05 7.623816e-06
 [245,] 2.445731e-05 5.556313e-05 7.596343e-06
 [246,] 2.849302e-05 5.598087e-05 9.080410e-06
 [247,] 2.445731e-05 5.576871e-05 7.573690e-06
 [248,] 1.269804e-03 6.977729e-05 4.673472e-05
 [249,] 4.760890e-05 8.560472e-05 1.516045e-05
 [250,] 4.797914e-05 8.561881e-05 1.526566e-05
 [251,] 9.671181e-04 7.507442e-05 2.345946e-04
 [252,] 1.620959e-03 7.504660e-05 3.923814e-04
 [253,] 6.474843e-05 8.529617e-05 2.104435e-05
 [254,] 4.159348e-05 7.486222e-05 1.419820e-05
 [255,] 2.412572e-05 5.670058e-05 7.438320e-06
 [256,] 4.115744e-05 7.493871e-05 1.407634e-05
 [257,] 4.137875e-05 5.913916e-05 1.420912e-05
 [258,] 4.113208e-05 7.492032e-05 1.406032e-05
 [259,] 2.293950e-03 7.836203e-05 1.878491e-03
 [260,] 2.546143e-04 7.779933e-05 2.043296e-04
 [261,] 4.059128e-05 5.738575e-05 1.337996e-05
 [262,] 2.543884e-04 7.639865e-05 1.572116e-04
 [263,] 2.442230e-05 5.786438e-05 7.428601e-06
 [264,] 2.386075e-03 7.705196e-05 1.518394e-03
 [265,] 4.109594e-05 5.882810e-05 1.396391e-05
 [266,] 2.764191e-03 7.686708e-05 1.671112e-03
 [267,] 2.946031e-05 5.583329e-05 9.448153e-06
 [268,] 2.412572e-05 5.631971e-05 7.444396e-06
 [269,] 3.900751e-05 5.837639e-05 1.314912e-05
 [270,] 4.661378e-05 7.487408e-05 1.595934e-05
 [271,] 2.481269e-05 5.596260e-05 7.652360e-06
 [272,] 8.159042e-05 8.566627e-05 2.577837e-05
 [273,] 8.159042e-05 8.557590e-05 2.593753e-05
 [274,] 6.138284e-05 6.503193e-05 1.743774e-05
 [275,] 8.068380e-05 8.557850e-05 2.565201e-05
 [276,] 2.687018e-04 7.849476e-05 2.369888e-04
 [277,] 3.190868e-03 7.908770e-05 2.896081e-03
 [278,] 8.159042e-05 8.553960e-05 2.600676e-05
 [279,] 2.687018e-04 7.924222e-05 2.596129e-04
 [280,] 8.159042e-05 8.562445e-05 2.585205e-05
 [281,] 2.778640e-04 7.908178e-05 2.645918e-04
 [282,] 3.575481e-03 8.310795e-05 5.352157e-03
 [283,] 3.547139e-05 5.754934e-05 1.174369e-05
 [284,] 3.724380e-05 5.718538e-05 1.218434e-05
 [285,] 2.448888e-05 5.533340e-05 7.739315e-06
 [286,] 3.027771e-05 8.496185e-05 1.061338e-05
 [287,] 2.404276e-05 5.516072e-05 7.568627e-06
 [288,] 2.487885e-05 5.519798e-05 7.778227e-06
 [289,] 4.280568e-03 8.762257e-05 1.082960e-02
 [290,] 8.159042e-05 8.562618e-05 2.585480e-05
 [291,] 3.519241e-05 5.893105e-05 1.195966e-05
 [292,] 3.595190e-03 8.807416e-05 9.422468e-03
 [293,] 2.812065e-05 5.513820e-05 8.742831e-06
 [294,] 4.326267e-03 8.699072e-05 1.030435e-02
 [295,] 2.943682e-05 8.627916e-05 1.001486e-05
 [296,] 6.341199e-05 6.664710e-05 1.620277e-05
 [297,] 3.230728e-05 5.976249e-05 1.100133e-05
 [298,] 2.671880e-05 5.500055e-05 8.434703e-06
 [299,] 1.063454e-02 8.725141e-05 2.664434e-02
 [300,] 2.655004e-05 5.515271e-05 8.461970e-06
 [301,] 2.707704e-05 5.494731e-05 8.435999e-06
 [302,] 8.799647e-05 8.566071e-05 2.781916e-05
 [303,] 5.605903e-03 8.674621e-05 1.346530e-02
 [304,] 4.636343e-03 8.720048e-05 1.152668e-02
 [305,] 3.130141e-05 5.712306e-05 8.934162e-06
 [306,] 9.050740e-05 8.523813e-05 2.918123e-05
 [307,] 6.044554e-03 8.685405e-05 1.450063e-02
 [308,] 6.257203e-03 8.754216e-05 1.604947e-02
 [309,] 6.027647e-03 8.770866e-05 1.567684e-02
 [310,] 6.532213e-03 8.648422e-05 1.541579e-02
 [311,] 5.384263e-03 8.648422e-05 1.265729e-02
 [312,] 9.750107e-05 8.527217e-05 3.129188e-05
 [313,] 3.154658e-05 5.829773e-05 8.846729e-06
 [314,] 2.789503e-05 5.508757e-05 8.540201e-06
 [315,] 1.030728e-04 8.542864e-05 3.257400e-05
 [316,] 3.244907e-05 5.743735e-05 9.136396e-06
 [317,] 2.809237e-05 5.494878e-05 8.715280e-06
 [318,] 4.378543e-04 8.242036e-05 6.797112e-04
 [319,] 6.268174e-03 8.538700e-05 1.350733e-02
 [320,] 5.643067e-03 8.557011e-05 1.254636e-02
 [321,] 5.384263e-03 8.477046e-05 1.111876e-02
 [322,] 5.586533e-03 8.471832e-05 1.148668e-02
 [323,] 2.902641e-05 5.499777e-05 8.902565e-06
 [324,] 3.292765e-05 5.775128e-05 9.158022e-06
 [325,] 2.870236e-05 5.503570e-05 8.785116e-06
 [326,] 3.322342e-05 5.757718e-05 9.241930e-06
 [327,] 2.843598e-05 5.521716e-05 8.729246e-06
 [328,] 5.402982e-03 8.345606e-05 9.786555e-03
 [329,] 5.207613e-03 8.336722e-05 9.342883e-03
 [330,] 5.402982e-03 8.336722e-05 9.697205e-03
 [331,] 5.402982e-03 8.327903e-05 9.608718e-03
 [332,] 5.402982e-03 8.310915e-05 9.438847e-03
 [333,] 5.402982e-03 8.293721e-05 9.267693e-03
 [334,] 5.402982e-03 8.285665e-05 9.187770e-03
 [335,] 5.402982e-03 8.264901e-05 8.982507e-03
 [336,] 5.402982e-03 8.252714e-05 8.862536e-03
 [337,] 5.402982e-03 8.204911e-05 8.395351e-03
 [338,] 3.383692e-05 5.724752e-05 9.460454e-06
 [339,] 4.819028e-03 8.182004e-05 7.263773e-03
 [340,] 3.379264e-05 5.915077e-05 1.063357e-05
 [341,] 5.681050e-05 8.620353e-05 1.885189e-05
 [342,] 8.743573e-05 8.577538e-05 2.727400e-05
 [343,] 3.272369e-05 5.569724e-05 1.015740e-05
 [344,] 1.092690e-02 8.015159e-05 1.303652e-02
 [345,] 1.092690e-02 7.988412e-05 1.251907e-02
 [346,] 1.186237e-02 7.973946e-05 1.327682e-02
 [347,] 1.174767e-02 7.952223e-05 1.274099e-02
 [348,] 1.092690e-02 7.951684e-05 1.180930e-02
 [349,] 3.287154e-05 5.532504e-05 9.813185e-06
 [350,] 1.092690e-02 7.935268e-05 1.149185e-02
 [351,] 1.311985e-02 7.916857e-05 1.326978e-02
 [352,] 1.186237e-02 7.909351e-05 1.191726e-02
 [353,] 1.138467e-02 7.924750e-05 1.175513e-02
 [354,] 3.019062e-05 8.391337e-05 1.048008e-05
 [355,] 1.010524e-02 7.927331e-05 1.044339e-02
 [356,] 1.092690e-02 7.921946e-05 1.117735e-02
 [357,] 3.349543e-05 5.519680e-05 1.008630e-05
 [358,] 3.483591e-05 5.534033e-05 1.067339e-05
 [359,] 1.337390e-02 7.951217e-05 1.434322e-02
 [360,] 1.319917e-02 7.937765e-05 1.384151e-02
 [361,] 6.714700e-05 6.269762e-05 1.728410e-05
 [362,] 2.701751e-05 5.618994e-05 8.762152e-06
 [363,] 4.158298e-05 5.572630e-05 1.259854e-05
 [364,] 2.789180e-05 5.749875e-05 9.289986e-06
 [365,] 5.963853e-05 6.258901e-05 1.637114e-05
 [366,] 1.295828e-02 7.994323e-05 1.477109e-02
 [367,] 9.965354e-05 1.299818e-04 8.076262e-05
 [368,] 1.197803e-02 8.063382e-05 1.514278e-02
 [369,] 1.538307e-02 8.060122e-05 1.933159e-02
 [370,] 1.189679e-04 8.610142e-05 3.617796e-05
 [371,] 3.341058e-05 9.862818e-05 1.014447e-05
 [372,] 1.948366e-02 8.123884e-05 2.650886e-02
 [373,] 5.944664e-05 6.340569e-05 1.701440e-05
 [374,] 3.118686e-05 6.471437e-05 1.143965e-05
 [375,] 3.971497e-05 6.258689e-05 1.443546e-05
 [376,] 1.182529e-04 8.568279e-05 3.676221e-05
 [377,] 4.104583e-05 7.353549e-05 1.719146e-05
 [378,] 3.709888e-05 9.911212e-05 1.052074e-05
 [379,] 6.275863e-04 7.155606e-05 1.703659e-04
 [380,] 3.537320e-05 6.892081e-05 8.839794e-06
 [381,] 4.978681e-05 6.719741e-05 1.178556e-05
 [382,] 3.863850e-05 7.664569e-05 1.202247e-05
 [383,] 3.863850e-05 7.669155e-05 1.201704e-05
 [384,] 2.704411e-05 6.576194e-05 8.389633e-06
 [385,] 3.699205e-05 5.559770e-05 1.166396e-05
 [386,] 3.782657e-05 5.553845e-05 1.200556e-05
 [387,] 2.721384e-05 6.013070e-05 8.303635e-06
 [388,] 8.689445e-05 6.888364e-05 1.365828e-05
 [389,] 3.863850e-05 7.678449e-05 1.197282e-05
 [390,] 3.887685e-05 7.632950e-05 1.207096e-05
 [391,] 2.960443e-03 9.470828e-05 8.653807e-03
 [392,] 8.364540e-05 6.960846e-05 1.390482e-05
 [393,] 3.659442e-05 5.544962e-05 1.140455e-05
 [394,] 3.749350e-05 7.613396e-05 1.178188e-05
 [395,] 3.963038e-05 7.630891e-05 1.225159e-05
 [396,] 7.806414e-05 6.994485e-05 1.339825e-05
 [397,] 1.000169e-04 7.212032e-05 3.500871e-05
 [398,] 3.820692e-05 7.659019e-05 1.194833e-05
 [399,] 2.677766e-05 6.838125e-05 8.472653e-06
 [400,] 3.455342e-05 5.548808e-05 1.098109e-05
 [401,] 2.704932e-05 6.160399e-05 8.308518e-06
 [402,] 3.420424e-05 5.542960e-05 1.083746e-05
 [403,] 2.405445e-05 5.797766e-05 7.582541e-06
 [404,] 3.794304e-05 7.694797e-05 1.186748e-05
 [405,] 2.401790e-05 5.797766e-05 7.591581e-06
 [406,] 2.405445e-05 5.797766e-05 7.582541e-06
 [407,] 2.406148e-05 5.806124e-05 7.582021e-06
 [408,] 2.405445e-05 5.814611e-05 7.584043e-06
 [409,] 1.715830e-03 9.447864e-05 4.847561e-03
 [410,] 2.403489e-05 5.842216e-05 7.591493e-06
 [411,] 2.692332e-05 6.274921e-05 8.334528e-06
 [412,] 2.692332e-05 6.289969e-05 8.336187e-06
 [413,] 5.309770e-05 7.209306e-05 1.112578e-05
 [414,] 2.407659e-05 5.849869e-05 7.583108e-06
 [415,] 2.692332e-05 6.337678e-05 8.341559e-06
 [416,] 2.672564e-05 7.017293e-05 8.527380e-06
 [417,] 2.672564e-05 7.017293e-05 8.527380e-06
 [418,] 2.672564e-05 7.035962e-05 8.530427e-06
 [419,] 2.688727e-05 6.401644e-05 8.357131e-06
 [420,] 2.688727e-05 6.321547e-05 8.347105e-06
 [421,] 2.881754e-05 5.760221e-05 9.755300e-06
 [422,] 2.696483e-05 6.337102e-05 8.334019e-06
 [423,] 5.760111e-05 8.877673e-05 1.715655e-05
 [424,] 2.688727e-05 6.352826e-05 8.350975e-06
 [425,] 2.709158e-05 6.467717e-05 9.227049e-06
 [426,] 2.709158e-05 6.467717e-05 9.227049e-06
 [427,] 2.702972e-05 6.467717e-05 9.185958e-06
 [428,] 2.697598e-05 6.486552e-05 9.159024e-06
 [429,] 3.856826e-05 7.800951e-05 1.192459e-05
 [430,] 2.702972e-05 6.502010e-05 9.203700e-06
 [431,] 2.697598e-05 6.635066e-05 9.224957e-06
 [432,] 2.702972e-05 6.672268e-05 9.281385e-06
 [433,] 2.741675e-05 6.746810e-05 9.571201e-06
 [434,] 2.600434e-05 5.992044e-05 8.878463e-06
 [435,] 2.906309e-05 5.654272e-05 9.468747e-06
 [436,] 5.214910e-05 9.652880e-05 1.298510e-05
 [437,] 5.048941e-05 9.744163e-05 1.262429e-05
 [438,] 5.158521e-05 9.796251e-05 1.279930e-05
 [439,] 4.846970e-05 9.785331e-05 1.222866e-05
 [440,] 5.691579e-05 8.237478e-05 1.575554e-05
 [441,] 5.214910e-05 9.754947e-05 1.292651e-05
 [442,] 5.121503e-05 9.666452e-05 1.281045e-05
 [443,] 6.202642e-05 8.183033e-05 1.676792e-05
 [444,] 6.326484e-05 8.167510e-05 1.702546e-05
 [445,] 5.158521e-05 9.683372e-05 1.286198e-05
 [446,] 4.897330e-05 9.731705e-05 1.234132e-05
 [447,] 4.856313e-05 8.853294e-05 7.805476e-05
 [448,] 5.214910e-05 9.673878e-05 1.297285e-05
 [449,] 5.233921e-05 9.597247e-05 1.306244e-05
 [450,] 3.228103e-05 6.012232e-05 9.839046e-06
 [451,] 5.214910e-05 9.019935e-05 1.345128e-05
 [452,] 3.630488e-05 8.951814e-05 1.126433e-05
 [453,] 6.707609e-05 8.068549e-05 1.923155e-05
 [454,] 6.110637e-05 8.143970e-05 1.668093e-05
 [455,] 6.063584e-05 8.143970e-05 1.659292e-05
 [456,] 4.780208e-05 9.259364e-05 1.240781e-05
 [457,] 4.977020e-05 9.568777e-05 1.259307e-05
 [458,] 2.382155e-05 6.668425e-05 8.209559e-06
 [459,] 5.096492e-05 9.199933e-05 1.307111e-05
 [460,] 4.994511e-05 9.141131e-05 1.290060e-05
 [461,] 2.397799e-05 6.262023e-05 7.733005e-06
 [462,] 4.032029e-05 7.895059e-05 1.363058e-05
 [463,] 6.003755e-05 8.279059e-05 1.624237e-05
 [464,] 5.939710e-05 8.292192e-05 1.611377e-05
 [465,] 5.981462e-05 8.292380e-05 1.618552e-05
 [466,] 5.918050e-05 8.287770e-05 1.608229e-05
 [467,] 5.898739e-05 8.302486e-05 1.601826e-05
 [468,] 5.613063e-05 7.024175e-05 1.870444e-05
 [469,] 7.399587e-05 8.139012e-05 1.993096e-05
 [470,] 5.898739e-05 8.293595e-05 1.602961e-05
 [471,] 4.494313e-05 9.587354e-05 1.166317e-05
 [472,] 5.877486e-05 8.197896e-05 1.603308e-05
 [473,] 5.898739e-05 8.197896e-05 1.607003e-05
 [474,] 5.856443e-05 8.180238e-05 1.602071e-05
 [475,] 4.437691e-05 9.372814e-05 1.161628e-05
 [476,] 5.961586e-05 8.145960e-05 1.624250e-05
 [477,] 5.918050e-05 8.150124e-05 1.617255e-05
 [478,] 2.413677e-05 7.173455e-05 8.597236e-06
 [479,] 5.808806e-05 8.247498e-05 1.594600e-05
 [480,] 1.836801e-04 7.815035e-05 3.933871e-05
 [481,] 4.550810e-03 8.836811e-05 5.937167e-03
 [482,] 6.965311e-05 1.054579e-04 4.048792e-05
 [483,] 7.001598e-05 1.065197e-04 4.123830e-05
 [484,] 7.044054e-05 1.065197e-04 4.161944e-05
 [485,] 7.089436e-05 1.100318e-04 4.332455e-05
 [486,] 7.201312e-05 1.086196e-04 4.381335e-05
 [487,] 7.100566e-05 1.120972e-04 4.416489e-05
 [488,] 7.201312e-05 1.109553e-04 4.478862e-05
 [489,] 7.344725e-05 1.093665e-04 4.554479e-05
 [490,] 7.417681e-05 1.113251e-04 4.704465e-05
 [491,] 8.746595e-05 7.894237e-05 2.939527e-05
 [492,] 7.565943e-05 1.120135e-04 4.876835e-05
 [493,] 7.469995e-05 1.121512e-04 4.787201e-05
 [494,] 7.644719e-05 1.120293e-04 4.958583e-05
 [495,] 2.522489e-03 7.093944e-05 4.528988e-04
 [496,] 7.644719e-05 1.131506e-04 5.008454e-05
 [497,] 7.671327e-05 1.167694e-04 5.193406e-05
 [498,] 7.646732e-05 1.172440e-04 5.189324e-05
 [499,] 7.779919e-05 1.172440e-04 5.324792e-05
 [500,] 5.253219e-03 9.215254e-05 3.617713e-03
 [501,] 5.253219e-03 9.141206e-05 3.578612e-03
 [502,] 1.087138e-04 1.196803e-04 8.686220e-05
 [503,] 1.087138e-04 1.166882e-04 8.428948e-05
 [504,] 7.327202e-05 1.129369e-04 4.685426e-05
 [505,] 1.087333e-04 1.224931e-04 8.934062e-05
 [506,] 1.091474e-04 1.180208e-04 8.584957e-05
 [507,] 5.723951e-03 9.576242e-05 4.189565e-03
 [508,] 5.411933e-03 9.598284e-05 3.974707e-03
 [509,] 5.594474e-03 9.629177e-05 4.132590e-03
 [510,] 3.797762e-05 9.912417e-05 1.903181e-05
 [511,] 5.328377e-03 9.925251e-05 4.101342e-03
 [512,] 5.314124e-03 9.927107e-05 4.091094e-03
 [513,] 8.418301e-05 7.736225e-05 2.668358e-05
 [514,] 4.254606e-03 9.666456e-05 3.128052e-03
 [515,] 8.728198e-05 7.827925e-05 2.867582e-05
 [516,] 1.634155e-04 6.138696e-05 3.771948e-05
 [517,] 1.137924e-03 8.639931e-05 3.302077e-04
 [518,] 7.318472e-05 1.134136e-04 4.709952e-05
 [519,] 7.563469e-05 1.112449e-04 4.854692e-05
 [520,] 2.927254e-05 7.927902e-05 9.720890e-06
 [521,] 3.266244e-03 9.262133e-05 2.248598e-03
 [522,] 3.988897e-05 1.035740e-04 2.076701e-05
 [523,] 9.718286e-05 6.321170e-05 2.309601e-05
 [524,] 9.903227e-05 6.306721e-05 2.356742e-05
 [525,] 1.709854e-04 1.379898e-04 1.871407e-04
 [526,] 7.604120e-03 9.246118e-05 5.349948e-03
 [527,] 7.284132e-03 9.317600e-05 5.183816e-03
 [528,] 1.463970e-04 6.364376e-05 3.249758e-05
 [529,] 1.473070e-04 6.339579e-05 3.291853e-05
 [530,] 8.850105e-03 9.395769e-05 6.419240e-03
 [531,] 8.850105e-03 8.780824e-05 5.717014e-03
 [532,] 9.124412e-03 8.346188e-05 5.382282e-03
 [533,] 1.363157e-04 6.345200e-05 3.084626e-05
 [534,] 8.315105e-05 1.037812e-04 5.142810e-05
 [535,] 1.156556e-03 8.972238e-05 2.786181e-04
 [536,] 3.060917e-03 8.365092e-05 8.402284e-04
 [537,] 9.204233e-03 8.143506e-05 4.940107e-03
 [538,] 3.511081e-05 9.819734e-05 1.698233e-05
 [539,] 1.020375e-02 8.816830e-05 2.416770e-03
 [540,] 8.245595e-03 8.240432e-05 4.528649e-03
 [541,] 7.999950e-03 8.224301e-05 4.375431e-03
 [542,] 8.344057e-03 8.208265e-05 4.547571e-03
 [543,] 1.817795e-04 1.392286e-04 2.028214e-04
 [544,] 7.854252e-05 9.551053e-05 4.186457e-05
 [545,] 1.140190e-02 8.166975e-05 6.153777e-03
 [546,] 1.067804e-02 8.166975e-05 5.760793e-03
 [547,] 8.216479e-03 8.212409e-05 4.474281e-03
 [548,] 9.176137e-03 8.058712e-05 4.810541e-03
 [549,] 8.245595e-03 8.058712e-05 4.320220e-03
 [550,] 8.245595e-03 8.088746e-05 4.353705e-03
 [551,] 1.067804e-02 8.207332e-05 5.809774e-03
 [552,] 1.035270e-02 8.207332e-05 5.631494e-03
 [553,] 9.062320e-03 8.067260e-05 4.752631e-03
 [554,] 1.658850e-04 6.490427e-05 3.205704e-05
 [555,] 1.453230e-02 8.110469e-05 7.724619e-03
 [556,] 1.714737e-04 1.391349e-04 1.873957e-04
 [557,] 3.553427e-05 7.197208e-05 1.137656e-05
 [558,] 2.015836e-02 1.086759e-04 1.734239e-02
 [559,] 8.766266e-03 8.290103e-05 4.858898e-03
 [560,] 8.496823e-03 8.305307e-05 4.725127e-03
 [561,] 1.164093e-03 8.577346e-05 1.273747e-03
 [562,] 7.969750e-03 8.346564e-05 4.468940e-03
 [563,] 3.853756e-05 9.865528e-05 1.918408e-05
 [564,] 7.459280e-03 8.442506e-05 4.274714e-03
 [565,] 7.233057e-03 8.498244e-05 4.194798e-03
 [566,] 6.573464e-03 8.662976e-05 3.942229e-03
 [567,] 6.360671e-03 8.684832e-05 3.823516e-03
 [568,] 6.175589e-03 8.737854e-05 3.750356e-03
 [569,] 1.193583e-04 6.344956e-05 2.531908e-05
 [570,] 6.434536e-03 8.628865e-05 3.824105e-03
 [571,] 6.045841e-03 8.648612e-05 3.603639e-03
 [572,] 6.611471e-03 8.548357e-05 3.868215e-03
 [573,] 6.748855e-03 8.638551e-05 4.026965e-03
 [574,] 6.247111e-03 8.648612e-05 3.725956e-03
 [575,] 3.652083e-05 1.023961e-04 1.815486e-05
 [576,] 6.247111e-03 8.666671e-05 3.739911e-03
 [577,] 6.577839e-03 8.556837e-05 3.851582e-03
 [578,] 7.999158e-05 1.404408e-04 5.583067e-05
 [579,] 2.278574e-03 8.916736e-05 1.393572e-03
 [580,] 2.278574e-03 8.897281e-05 1.388817e-03
 [581,] 2.629559e-03 8.722510e-05 1.559416e-03
 [582,] 2.629559e-03 8.666925e-05 1.543093e-03
 [583,] 1.041997e-04 6.683123e-05 2.136508e-05
 [584,] 3.086614e-03 8.584943e-05 8.324005e-04
 [585,] 2.348727e-03 8.912595e-05 1.436873e-03
 [586,] 3.709966e-05 1.138935e-04 1.951062e-05
 [587,] 2.071583e-03 9.270628e-05 1.339185e-03
 [588,] 2.197726e-03 9.335542e-05 1.438784e-03
 [589,] 4.312553e-03 7.865020e-05 2.135850e-03
 [590,] 3.405094e-05 1.277903e-04 1.808375e-05
 [591,] 5.494002e-03 1.037486e-04 4.127018e-03
 [592,] 2.039864e-03 8.425819e-05 1.130406e-03
 [593,] 5.170592e-03 1.028534e-04 3.823638e-03
 [594,] 3.000969e-05 8.085804e-05 1.222591e-05
 [595,] 1.551408e-03 7.292790e-05 3.348637e-04
 [596,] 2.424701e-05 1.010564e-04 8.271424e-06
 [597,] 2.692147e-05 1.034307e-04 1.162290e-05
 [598,] 2.164359e-04 9.072840e-05 2.641100e-04
 [599,] 2.908461e-05 8.463421e-05 9.997181e-06
 [600,] 2.100891e-04 1.021991e-04 1.302056e-04
 [601,] 2.899623e-05 8.210260e-05 9.837010e-06
 [602,] 2.948174e-05 8.237936e-05 1.010443e-05
 [603,] 3.001090e-05 8.340680e-05 1.044380e-05
 [604,] 2.969405e-05 8.180109e-05 1.019957e-05
 [605,] 2.924862e-05 2.192562e-04 7.695672e-06
 [606,] 3.022196e-05 7.971347e-05 1.032526e-05
 [607,] 3.198695e-04 7.547262e-05 4.491381e-05
 [608,] 3.523665e-04 6.819799e-05 5.260709e-05
 [609,] 1.771663e-04 7.569450e-05 2.741540e-05
 [610,] 6.470896e-04 8.085129e-05 4.349001e-04
 [611,] 3.332473e-05 8.024463e-05 1.167852e-05
 [612,] 3.947704e-04 6.944188e-05 5.630837e-05
 [613,] 3.003373e-05 8.036159e-05 1.027636e-05
 [614,] 2.993939e-05 8.080724e-05 1.025938e-05
 [615,] 2.618945e-04 6.739873e-05 4.179052e-05
 [616,] 2.379878e-04 1.083271e-04 1.592144e-04
 [617,] 3.158910e-05 7.893054e-05 1.083496e-05
 [618,] 1.420986e-04 8.036435e-05 2.218281e-05
 [619,] 2.959050e-04 7.452437e-05 4.134453e-05
 [620,] 2.993581e-05 7.876076e-05 9.997763e-06
 [621,] 3.146670e-05 7.934098e-05 1.082092e-05
 [622,] 3.612421e-05 7.821729e-05 1.244360e-05
 [623,] 1.851293e-04 1.125923e-04 1.253388e-04
 [624,] 3.370740e-05 7.933367e-05 1.161906e-05
 [625,] 3.388303e-05 7.885943e-05 1.160829e-05
 [626,] 3.228802e-05 7.898439e-05 1.103543e-05
 [627,] 3.190017e-05 1.470739e-04 1.715096e-05
 [628,] 3.405749e-05 7.850170e-05 1.173022e-05
 [629,] 2.747131e-04 7.000779e-05 4.141115e-05
 [630,] 1.466334e-04 7.922072e-05 2.294017e-05
 [631,] 3.654541e-04 7.134499e-05 5.080731e-05
 [632,] 3.353737e-05 7.859147e-05 1.154580e-05
 [633,] 1.363174e-04 7.948739e-05 2.166952e-05
 [634,] 2.079380e-04 9.529122e-05 1.183318e-04
 [635,] 1.466334e-04 7.922072e-05 2.294017e-05
 [636,] 3.665878e-04 7.059991e-05 5.156939e-05
 [637,] 1.418562e-04 7.757664e-05 2.271333e-05
 [638,] 3.306893e-04 6.855801e-05 4.924516e-05
 [639,] 3.053102e-05 7.887570e-05 1.041523e-05
 [640,] 3.289214e-05 7.833989e-05 1.124961e-05
 [641,] 3.064215e-05 7.887733e-05 1.046400e-05
 [642,] 3.064215e-05 7.890265e-05 1.046645e-05
 [643,] 3.384385e-05 7.845643e-05 1.165699e-05
 [644,] 7.139918e-05 1.268749e-04 2.722591e-05
 [645,] 5.522768e-04 7.985213e-05 3.519764e-04
 [646,] 1.172397e-04 7.607235e-05 1.995500e-05
 [647,] 3.088858e-05 7.913154e-05 1.058831e-05
 [648,] 1.152348e-04 7.880131e-05 1.923436e-05
 [649,] 2.734156e-04 7.909280e-05 3.799428e-05
 [650,] 3.236409e-05 1.605726e-04 1.819882e-05
 [651,] 3.063600e-05 7.947823e-05 1.051699e-05
 [652,] 3.052501e-05 7.945272e-05 1.046877e-05
 [653,] 3.020343e-05 7.942451e-05 1.033235e-05
 [654,] 3.074969e-05 7.885465e-05 1.050508e-05
 [655,] 3.074969e-05 7.880467e-05 1.050010e-05
 [656,] 3.010313e-05 7.942451e-05 1.029025e-05
 [657,] 3.290021e-04 7.658328e-05 4.526615e-05
 [658,] 3.200911e-05 7.927814e-05 1.103689e-05
 [659,] 3.186910e-05 7.938518e-05 1.099230e-05
 [660,] 3.231037e-05 7.938246e-05 1.116937e-05
 [661,] 3.244362e-05 7.863910e-05 1.113098e-05
 [662,] 2.425019e-04 6.700002e-05 3.953774e-05
 [663,] 2.698121e-05 7.857725e-05 8.972015e-06
 [664,] 2.036792e-04 6.869371e-05 3.323596e-05
 [665,] 1.862173e-04 8.132114e-05 2.678854e-05
 [666,] 3.000541e-05 7.973494e-05 1.026995e-05
 [667,] 3.020343e-05 7.944013e-05 1.033048e-05
 [668,] 5.817419e-04 7.015463e-05 7.327536e-05
 [669,] 6.786706e-04 8.253411e-05 7.275278e-05
 [670,] 2.266147e-04 1.035725e-04 1.436501e-04
 [671,] 6.618492e-04 8.392894e-05 7.015537e-05
 [672,] 2.093530e-04 7.993049e-05 2.965050e-05
 [673,] 2.093530e-04 7.655646e-05 3.068950e-05
 [674,] 2.490746e-04 9.487826e-05 1.436551e-04
 [675,] 3.117625e-05 1.485213e-04 7.567378e-06
 [676,] 6.786706e-04 6.882896e-05 8.515358e-05
 [677,] 2.386254e-04 7.907384e-05 3.304814e-05
 [678,] 3.161044e-05 7.945582e-05 1.089097e-05
 [679,] 5.962388e-04 6.975154e-05 7.531650e-05
 [680,] 3.187333e-05 7.934922e-05 1.098586e-05
 [681,] 2.991025e-05 7.949334e-05 1.021112e-05
 [682,] 3.111052e-05 7.980234e-05 1.072276e-05
 [683,] 1.798790e-04 7.995602e-05 2.642273e-05
 [684,] 1.858492e-04 7.965181e-05 2.716005e-05
 [685,] 2.947776e-05 7.994962e-05 1.005535e-05
 [686,] 3.090267e-05 8.006915e-05 1.065881e-05
 [687,] 1.712375e-04 8.055679e-05 2.532233e-05
 [688,] 3.137809e-05 7.927897e-05 1.078270e-05
 [689,] 4.051867e-04 7.215763e-05 5.398473e-05
 [690,] 2.553567e-04 1.043409e-04 1.657103e-04
 [691,] 1.804521e-04 8.471044e-05 6.057364e-05
 [692,] 2.991158e-05 7.956410e-05 1.019891e-05
 [693,] 3.065733e-04 6.825814e-05 4.660218e-05
 [694,] 3.065733e-04 6.768456e-05 4.711125e-05
 [695,] 3.065733e-04 6.852073e-05 4.637671e-05
 [696,] 1.772999e-04 7.790969e-05 2.681439e-05
 [697,] 3.374259e-04 6.673277e-05 5.188631e-05
 [698,] 3.099202e-05 7.974653e-05 1.066839e-05
 [699,] 1.991756e-04 8.421729e-05 2.765362e-05
 [700,] 3.110672e-05 8.070049e-05 1.079502e-05
 [701,] 1.707843e-04 8.021697e-05 2.550144e-05
 [702,] 1.496269e-04 8.142493e-05 2.285181e-05
 [703,] 3.122529e-05 8.120131e-05 1.088682e-05
 [704,] 2.523662e-04 9.293054e-05 1.414088e-04
 [705,] 2.069013e-04 8.186712e-05 2.904485e-05
 [706,] 3.179272e-05 8.151344e-05 1.115510e-05
 [707,] 3.200804e-05 8.069934e-05 1.117740e-05
 [708,] 3.212331e-05 8.063386e-05 1.121950e-05
 [709,] 3.028341e-05 8.092997e-05 1.047781e-05
 [710,] 3.212331e-05 8.076433e-05 1.123201e-05
 [711,] 1.434195e-04 8.498011e-05 2.153812e-05
 [712,] 3.183931e-05 8.082926e-05 1.111825e-05
 [713,] 3.362377e-05 8.005843e-05 1.176787e-05
 [714,] 3.752466e-04 8.373014e-05 4.612810e-05
 [715,] 1.044505e-03 7.579653e-05 4.379497e-04
 [716,] 3.020847e-05 8.053301e-05 1.043694e-05
 [717,] 3.169290e-05 8.086281e-05 1.107570e-05
 [718,] 3.020346e-05 8.134389e-05 1.049313e-05
 [719,] 3.098168e-05 8.205892e-05 1.086258e-05
 [720,] 5.273456e-05 8.420146e-05 1.737173e-05
 [721,] 3.014457e-05 8.123849e-05 1.043738e-05
 [722,] 3.040630e-05 8.063841e-05 1.050460e-05
 [723,] 2.981270e-05 8.151308e-05 1.029974e-05
 [724,] 2.883554e-05 8.238784e-05 9.912745e-06
 [725,] 1.497722e-04 7.977418e-05 2.345757e-05
 [726,] 2.876770e-05 8.155400e-05 9.838664e-06
 [727,] 2.890576e-05 8.173384e-05 9.915201e-06
 [728,] 2.950161e-05 8.096253e-05 1.015205e-05
 [729,] 2.932731e-05 8.093145e-05 1.007101e-05
 [730,] 2.570029e-04 8.614363e-05 3.391690e-05
 [731,] 3.006362e-05 8.067577e-05 1.035516e-05
 [732,] 8.551216e-04 7.726331e-05 2.790613e-04
 [733,] 2.932341e-05 8.272705e-05 1.013004e-05
 [734,] 2.985719e-05 8.087520e-05 1.024788e-05
 [735,] 2.984999e-05 8.059942e-05 1.023884e-05
 [736,] 1.717792e-04 1.093542e-04 2.144322e-05
 [737,] 3.057057e-05 2.595792e-04 1.935617e-05
 [738,] 3.746554e-05 8.086436e-05 1.121692e-05
 [739,] 2.992099e-05 8.042781e-05 1.028837e-05
 [740,] 3.488063e-05 6.684688e-05 1.058344e-05
 [741,] 3.183789e-05 8.046637e-05 1.109950e-05
 [742,] 3.118499e-05 8.045566e-05 1.084875e-05
 [743,] 2.483469e-05 7.117313e-05 8.604763e-06
 [744,] 3.495067e-05 7.385540e-05 1.083097e-05
 [745,] 2.482285e-05 7.086905e-05 8.585814e-06
 [746,] 3.878746e-05 7.740908e-05 1.148664e-05
 [747,] 2.799651e-05 1.294694e-04 1.269502e-05
 [748,] 2.446449e-05 7.163589e-05 8.330892e-06
 [749,] 3.082924e-05 8.038409e-05 1.067851e-05
 [750,] 3.153527e-05 8.029437e-05 1.096469e-05
 [751,] 3.219927e-05 8.072691e-05 1.128323e-05
 [752,] 3.128784e-05 8.055815e-05 1.088801e-05
 [753,] 3.184341e-05 8.045413e-05 1.110829e-05
 [754,] 3.067346e-05 8.035306e-05 1.060951e-05
 [755,] 6.788136e-05 7.289272e-05 1.832031e-05
 [756,] 2.441716e-05 7.045168e-05 8.254885e-06
 [757,] 2.444828e-05 7.095734e-05 8.297260e-06
 [758,] 3.654240e-05 7.458829e-05 1.061241e-05
 [759,] 2.441716e-05 7.104874e-05 8.271415e-06
 [760,] 3.663740e-05 7.442013e-05 1.061676e-05
 [761,] 2.444226e-05 7.072928e-05 8.285425e-06
 [762,] 2.497983e-05 6.944876e-05 8.552501e-06
 [763,] 3.522141e-05 6.403622e-05 1.052214e-05
 [764,] 3.633868e-05 6.374613e-05 1.060813e-05
 [765,] 2.500558e-05 7.038435e-05 8.603996e-06
 [766,] 3.418075e-05 6.443962e-05 1.056782e-05
 [767,] 2.473701e-05 7.164258e-05 8.546633e-06
 [768,] 2.489478e-05 7.207795e-05 8.580412e-06
 [769,] 3.489353e-05 6.254042e-05 1.052426e-05
 [770,] 4.481270e-03 8.084796e-05 2.644544e-03
 [771,] 3.067346e-05 8.297507e-05 1.079797e-05
 [772,] 3.645536e-05 6.257416e-05 1.071029e-05
 [773,] 3.093385e-05 8.310560e-05 1.092643e-05
 [774,] 3.475669e-05 6.241805e-05 1.050651e-05
 [775,] 2.478153e-05 6.762549e-05 8.347424e-06
 [776,] 3.156186e-03 8.400716e-05 2.391724e-03
 [777,] 3.476690e-05 6.184281e-05 1.056814e-05
 [778,] 2.486941e-05 6.629690e-05 8.361432e-06
 [779,] 2.491737e-05 6.703817e-05 8.421202e-06
 [780,] 2.457842e-05 6.681819e-05 8.154462e-06
 [781,] 2.451985e-05 6.716523e-05 8.100783e-06
 [782,] 2.486941e-05 6.880916e-05 8.452133e-06
 [783,] 3.142645e-05 8.264146e-05 1.114226e-05
 [784,] 3.072109e-05 8.231319e-05 1.080294e-05
 [785,] 2.437654e-05 6.766957e-05 8.139198e-06
 [786,] 3.471212e-05 6.145465e-05 1.053518e-05
 [787,] 3.067346e-05 8.216704e-05 1.074373e-05
 [788,] 2.470428e-05 6.566118e-05 8.223378e-06
 [789,] 3.100672e-05 8.987112e-05 8.326696e-06
 [790,] 3.466642e-05 6.184688e-05 1.052034e-05
 [791,] 3.108326e-05 8.189460e-05 1.090729e-05
 [792,] 3.560798e-05 6.093750e-05 1.070752e-05
 [793,] 3.498269e-05 6.086978e-05 1.060499e-05
 [794,] 3.251555e-05 8.217980e-05 1.157711e-05
 [795,] 3.539685e-05 6.108275e-05 1.065573e-05
 [796,] 1.392808e-04 1.031054e-04 7.841479e-05
 [797,] 2.439282e-05 6.596511e-05 8.102579e-06
 [798,] 2.803214e-03 8.248772e-05 1.914635e-03
 [799,] 3.612384e-05 6.096999e-05 1.075576e-05
 [800,] 3.630730e-05 6.150692e-05 1.075416e-05
 [801,] 2.446761e-05 6.601641e-05 7.992459e-06
 [802,] 3.568196e-05 6.167309e-05 1.063603e-05
 [803,] 2.451464e-05 6.648963e-05 8.076960e-06
 [804,] 2.471809e-05 6.635406e-05 7.962076e-06
 [805,] 3.044789e-05 8.244268e-05 1.065949e-05
 [806,] 3.067346e-05 8.197225e-05 1.073022e-05
 [807,] 2.460023e-05 6.584138e-05 8.145805e-06
 [808,] 3.476690e-05 7.159440e-05 1.072082e-05
 [809,] 1.420994e-04 1.059868e-04 8.334194e-05
 [810,] 3.560798e-05 6.136372e-05 1.064589e-05
 [811,] 3.466417e-05 6.132033e-05 1.052149e-05
 [812,] 2.434781e-05 6.676628e-05 8.087101e-06
 [813,] 3.183019e-05 8.326009e-05 1.136689e-05
 [814,] 3.003998e-05 8.260667e-05 1.048030e-05
 [815,] 3.026283e-05 8.377524e-05 1.068622e-05
 [816,] 3.471212e-05 6.100924e-05 1.055406e-05
 [817,] 2.453344e-05 6.499514e-05 8.055485e-06
 [818,] 3.575411e-05 6.079945e-05 1.075238e-05
 [819,] 2.471530e-05 6.220424e-05 8.158454e-06
 [820,] 3.079812e-05 8.371795e-05 1.090397e-05
 [821,] 3.198784e-05 8.325478e-05 1.141161e-05
 [822,] 2.455664e-05 6.341981e-05 8.030712e-06
 [823,] 3.122605e-05 9.083596e-05 1.121492e-05
 [824,] 2.474159e-05 6.229964e-05 8.118155e-06
 [825,] 2.482491e-05 6.186699e-05 8.146335e-06
 [826,] 2.486983e-05 6.277583e-05 8.212910e-06
 [827,] 2.451503e-05 6.236285e-05 7.961329e-06
 [828,] 2.482373e-05 6.205567e-05 8.154438e-06
 [829,] 2.478041e-05 6.202575e-05 8.128853e-06
 [830,] 2.462270e-05 6.309955e-05 8.071636e-06
 [831,] 3.642176e-05 6.021351e-05 1.107965e-05
 [832,] 3.660623e-05 5.989872e-05 1.121915e-05
 [833,] 3.798250e-05 6.023549e-05 1.144225e-05
 [834,] 3.234111e-05 8.246004e-05 1.154129e-05
 [835,] 3.391208e-05 8.299859e-05 1.225777e-05
 [836,] 3.815106e-05 5.971742e-05 1.156624e-05
 [837,] 3.266726e-05 8.258642e-05 1.169497e-05
 [838,] 3.869959e-05 5.972092e-05 1.166156e-05
 [839,] 3.840402e-05 5.971982e-05 1.164667e-05
 [840,] 3.935987e-05 5.972746e-05 1.180567e-05
 [841,] 3.880005e-05 5.971794e-05 1.173933e-05
 [842,] 3.950335e-05 5.971666e-05 1.189843e-05
 [843,] 3.319096e-05 8.536323e-05 1.217290e-05
 [844,] 3.754766e-05 5.977941e-05 1.151276e-05
 [845,] 3.114056e-05 8.398050e-05 1.111797e-05
 [846,] 3.746323e-05 6.044728e-05 1.179819e-05
 [847,] 2.302129e-05 6.957964e-05 7.602579e-06
 [848,] 2.318223e-05 6.870533e-05 7.731201e-06
 [849,] 3.690090e-05 6.235936e-05 1.203688e-05
 [850,] 8.017191e-04 7.795316e-05 3.855470e-04
 [851,] 2.329334e-05 7.459527e-05 7.961874e-06
 [852,] 2.323298e-05 7.354349e-05 7.889765e-06
 [853,] 3.680071e-05 6.125153e-05 1.180681e-05
 [854,] 3.700308e-05 6.126198e-05 1.188308e-05
 [855,] 2.329153e-05 7.335379e-05 7.930681e-06
 [856,] 3.690090e-05 6.184273e-05 1.196283e-05
 [857,] 2.381868e-05 7.804773e-05 8.421587e-06
 [858,] 2.392863e-05 7.685169e-05 8.455984e-06
 [859,] 2.274753e-05 5.782129e-05 7.289081e-06
 [860,] 3.502242e-05 6.137365e-05 1.113325e-05
 [861,] 2.274869e-05 5.952581e-05 7.290467e-06
 [862,] 2.838090e-05 5.750990e-05 8.267412e-06
 [863,] 2.278887e-05 6.020508e-05 7.262920e-06
 [864,] 2.321188e-05 7.311807e-05 7.857798e-06
 [865,] 2.301151e-05 6.121918e-05 7.226790e-06
 [866,] 2.290526e-05 6.121918e-05 7.238695e-06
 [867,] 2.293765e-05 6.109218e-05 7.233152e-06
 [868,] 2.724048e-05 7.673148e-05 1.007324e-05
 [869,] 3.106851e-05 5.964150e-05 8.629895e-06
 [870,] 2.290526e-05 6.165619e-05 7.241760e-06
 [871,] 2.288049e-05 6.124915e-05 7.243614e-06
 [872,] 2.288049e-05 6.098826e-05 7.241604e-06
 [873,] 2.716274e-05 7.914916e-05 7.875519e-06
 [874,] 2.335560e-05 8.329830e-05 8.208280e-06
 [875,] 2.285618e-05 6.113450e-05 7.248353e-06
 [876,] 2.285618e-05 6.137801e-05 7.250495e-06
 [877,] 4.740701e-04 7.892324e-05 2.546785e-04
 [878,] 2.306009e-05 6.257042e-05 7.228269e-06
 [879,] 3.607094e-05 6.119326e-05 1.152345e-05
 [880,] 2.283201e-05 6.061865e-05 7.250419e-06
 [881,] 2.740591e-05 7.816872e-05 1.025981e-05
 [882,] 2.288049e-05 6.175054e-05 7.247606e-06
 [883,] 2.284666e-05 6.093049e-05 7.249078e-06
 [884,] 1.020998e-04 7.962887e-05 3.977561e-05
 [885,] 2.287689e-05 6.045755e-05 7.238335e-06
 [886,] 2.282693e-05 6.217438e-05 7.267887e-06
 [887,] 2.725726e-05 8.001029e-05 1.023562e-05
 [888,] 2.282693e-05 6.305583e-05 7.277299e-06
 [889,] 2.337746e-05 8.798779e-05 8.321895e-06
 [890,] 2.282693e-05 6.411285e-05 7.288851e-06
 [891,] 2.285042e-05 6.373580e-05 7.274812e-06
 [892,] 2.280642e-05 6.373580e-05 7.295462e-06
 [893,] 4.089585e-05 7.247633e-05 1.702012e-05
 [894,] 2.285042e-05 6.389341e-05 7.276399e-06
 [895,] 2.283201e-05 6.105768e-05 7.254666e-06
 [896,] 3.575776e-05 6.128428e-05 1.141930e-05
 [897,] 2.281082e-05 6.062100e-05 7.257777e-06
 [898,] 2.302215e-05 5.877378e-05 7.239852e-06
 [899,] 2.305640e-05 9.747934e-05 7.696646e-06
 [900,] 2.420218e-05 6.599806e-05 7.259139e-06
 [901,] 2.409960e-05 6.552122e-05 7.317137e-06
 [902,] 4.495582e-05 6.344940e-05 1.091093e-05
 [903,] 2.508535e-05 6.521767e-05 7.359972e-06
 [904,] 4.065697e-05 6.168178e-05 1.323383e-05
 [905,] 4.197465e-05 6.327838e-05 1.039096e-05
 [906,] 4.279045e-05 6.319173e-05 1.054857e-05
 [907,] 2.505688e-05 6.571532e-05 7.349440e-06
 [908,] 2.548356e-05 6.521767e-05 7.410672e-06
 [909,] 2.521409e-05 6.521767e-05 7.375958e-06
 [910,] 2.521409e-05 6.454102e-05 7.386974e-06
 [911,] 2.521409e-05 6.521767e-05 7.375958e-06
 [912,] 2.508535e-05 6.556699e-05 7.354911e-06
 [913,] 2.521409e-05 6.521767e-05 7.375958e-06
 [914,] 2.534680e-05 6.540189e-05 7.389844e-06
 [915,] 4.557709e-05 6.258720e-05 1.113013e-05
 [916,] 4.442227e-05 6.196758e-05 1.099805e-05
 [917,] 4.557709e-05 6.265627e-05 1.112117e-05
 [918,] 2.576646e-05 6.235687e-05 7.513365e-06
 [919,] 2.561014e-05 6.368340e-05 7.457937e-06
 [920,] 2.561014e-05 6.430603e-05 7.444943e-06
 [921,] 2.548356e-05 6.273111e-05 7.471543e-06
 [922,] 2.548356e-05 6.229311e-05 7.482359e-06
 [923,] 4.275840e-05 6.321504e-05 1.054018e-05
 [924,] 4.442227e-05 6.305600e-05 1.086080e-05
 [925,] 2.587525e-05 6.510767e-05 7.476237e-06
 [926,] 2.587525e-05 6.494014e-05 7.479700e-06
 [927,] 4.617398e-05 6.338707e-05 1.113742e-05
 [928,] 2.550152e-05 6.424477e-05 7.441016e-06
 [929,] 2.548356e-05 6.431067e-05 7.437187e-06
 [930,] 3.918331e-05 6.247719e-05 1.288485e-05
 [931,] 3.918331e-05 6.247719e-05 1.288485e-05
 [932,] 3.891272e-05 6.247719e-05 1.278425e-05
 [933,] 2.534680e-05 6.396995e-05 7.424779e-06
 [934,] 2.575472e-05 6.791287e-05 7.411151e-06
 [935,] 2.618843e-05 8.587272e-05 8.424760e-06
 [936,] 2.605660e-05 6.286768e-05 7.556931e-06
 [937,] 4.722066e-05 1.331189e-04 1.495190e-05
 [938,] 5.680484e-05 6.504817e-05 1.276709e-05
 [939,] 2.417157e-05 1.408916e-04 1.287934e-05
 [940,] 2.464948e-05 1.496074e-04 1.552314e-05
 [941,] 2.455113e-05 1.441471e-04 1.418280e-05
 [942,] 5.681385e-05 1.155052e-04 2.926274e-05
 [943,] 2.613475e-05 8.667843e-05 7.400932e-06
 [944,] 3.590153e-05 6.898747e-05 1.147434e-05
 [945,] 2.659977e-05 8.723564e-05 7.433511e-06
 [946,] 2.861532e-05 6.810274e-05 7.808480e-06
 [947,] 2.883987e-05 6.848596e-05 7.831851e-06
 [948,] 7.175403e-05 7.054225e-05 1.436118e-05
 [949,] 7.109781e-05 6.273041e-05 1.564484e-05
 [950,] 2.743104e-05 8.861337e-05 7.449847e-06
 [951,] 5.536797e-05 7.788628e-05 1.176029e-05
 [952,] 2.654446e-05 8.968100e-05 7.363830e-06
 [953,] 2.742867e-05 7.825089e-05 7.571559e-06
 [954,] 3.117643e-05 6.381435e-05 8.375374e-06
 [955,] 3.722647e-05 6.882650e-05 1.178043e-05
 [956,] 3.753344e-05 6.869130e-05 1.247941e-05
 [957,] 7.688437e-05 7.130523e-05 1.493277e-05
 [958,] 3.089629e-05 7.297822e-05 7.998296e-06
 [959,] 3.775764e-05 6.882930e-05 1.191872e-05
 [960,] 5.849741e-05 9.155336e-05 1.129929e-05
 [961,] 3.569904e-05 6.791148e-05 1.163490e-05
 [962,] 2.523077e-05 9.094034e-05 7.276260e-06
 [963,] 2.563032e-05 9.243778e-05 7.291091e-06
 [964,] 2.659908e-05 7.993647e-05 7.485809e-06
 [965,] 2.586026e-05 8.021331e-05 7.415224e-06
 [966,] 2.585364e-05 7.993846e-05 7.416424e-06
 [967,] 2.323538e-05 8.048625e-05 7.453664e-06
 [968,] 6.078607e-05 9.305394e-05 1.151075e-05
 [969,] 1.182383e-04 6.747970e-05 2.159907e-05
 [970,] 2.613333e-05 8.102987e-05 7.433244e-06
 [971,] 2.810779e-05 1.054988e-04 8.181303e-06
 [972,] 1.182383e-04 7.528963e-05 1.967765e-05
 [973,] 2.591371e-05 8.468991e-05 7.347008e-06
 [974,] 3.111254e-05 6.709742e-05 8.217443e-06
 [975,] 3.089629e-05 7.410277e-05 7.954834e-06
 [976,] 1.159241e-04 7.475074e-05 1.948916e-05
 [977,] 3.107229e-05 7.320169e-05 8.001776e-06
 [978,] 3.146326e-05 6.832573e-05 8.208735e-06
 [979,] 1.206128e-04 6.918953e-05 2.145261e-05
 [980,] 5.452767e-05 1.399922e-04 3.142237e-05
 [981,] 2.655378e-05 9.229332e-05 7.344773e-06
 [982,] 2.352860e-05 9.321383e-05 7.447279e-06
 [983,] 7.718167e-05 7.502950e-05 1.450684e-05
 [984,] 3.384172e-05 9.166798e-05 1.248888e-05
 [985,] 1.630695e-04 6.115505e-05 4.216417e-05
 [986,] 6.454505e-05 1.452569e-04 4.248231e-05
 [987,] 2.341088e-05 6.978735e-05 7.232053e-06
 [988,] 1.128411e-04 6.035805e-05 3.127210e-05
 [989,] 2.285818e-05 6.731643e-05 7.308867e-06
 [990,] 1.331548e-04 8.477341e-05 2.764919e-05
 [991,] 2.746411e-05 7.977698e-05 9.365994e-06
 [992,] 2.276600e-05 7.712617e-05 7.512734e-06
 [993,] 1.685295e-04 9.581731e-05 3.501264e-05
 [994,] 2.282358e-05 6.196829e-05 7.268170e-06
 [995,] 2.593033e-05 7.811519e-05 8.838878e-06
 [996,] 2.112359e-04 9.821338e-05 5.256632e-05
 [997,] 2.795991e-05 7.984676e-05 9.563504e-06
 [998,] 2.311231e-05 6.210238e-05 7.227555e-06
 [999,] 4.622688e-05 6.357210e-05 1.110027e-05
[1000,] 4.145627e-05 9.183224e-05 9.330595e-06
[1001,] 4.322086e-05 7.828978e-05 1.455185e-05
[1002,] 3.843356e-05 1.280561e-04 8.503424e-06
[1003,] 5.406815e-05 6.361538e-05 1.246431e-05
[1004,] 2.359140e-05 6.618402e-05 7.228614e-06
[1005,] 2.305068e-05 6.607516e-05 7.248459e-06
[1006,] 5.263195e-05 6.496247e-05 1.208205e-05
[1007,] 4.072326e-05 6.986741e-05 1.343152e-05
[1008,] 5.599072e-05 6.873918e-05 1.213123e-05
[1009,] 2.310728e-05 6.318400e-05 7.230279e-06
[1010,] 2.812098e-05 8.243674e-05 9.593002e-06
[1011,] 2.846741e-05 7.976926e-05 9.828077e-06
[1012,] 4.681490e-05 6.993309e-05 1.556069e-05
[1013,] 6.608839e-05 9.040585e-05 2.640608e-05
[1014,] 2.330081e-05 6.094861e-05 7.231360e-06
[1015,] 2.275784e-05 6.004958e-05 7.284420e-06
[1016,] 3.765641e-05 6.942622e-05 1.220489e-05
[1017,] 4.089893e-05 6.968746e-05 1.338940e-05
[1018,] 2.591669e-05 7.395862e-05 8.487459e-06
[1019,] 2.284877e-05 6.644464e-05 7.303520e-06
[1020,] 5.059278e-05 8.651745e-05 1.762327e-05
[1021,] 2.340765e-05 6.581964e-05 7.222889e-06
[1022,] 2.324786e-05 6.179724e-05 7.227244e-06
[1023,] 2.283763e-05 6.593202e-05 7.303466e-06
[1024,] 2.283763e-05 6.628764e-05 7.307351e-06
[1025,] 2.319546e-05 6.998731e-05 7.247713e-06
[1026,] 2.319546e-05 7.046270e-05 7.250081e-06
[1027,] 4.588502e-05 6.344691e-05 1.105487e-05
[1028,] 4.247889e-05 7.349464e-05 1.546405e-05
[1029,] 2.355492e-05 6.898506e-05 7.223388e-06
[1030,] 2.292210e-05 6.967295e-05 7.304814e-06
[1031,] 4.082940e-05 7.552660e-05 9.329103e-06
[1032,] 4.036909e-05 7.550485e-05 9.265216e-06
[1033,] 2.299118e-05 7.206558e-05 7.301426e-06
[1034,] 4.036909e-05 7.446561e-05 9.309869e-06
[1035,] 2.299118e-05 7.269839e-05 7.306638e-06
[1036,] 2.303004e-05 7.269839e-05 7.295080e-06
[1037,] 4.451330e-05 7.739896e-05 9.758148e-06
[1038,] 5.170293e-05 9.301288e-05 2.234127e-05
[1039,] 2.342573e-05 7.257091e-05 7.233417e-06
[1040,] 2.342573e-05 7.257091e-05 7.233417e-06
[1041,] 2.349028e-05 7.257091e-05 7.229037e-06
[1042,] 2.349028e-05 7.257091e-05 7.229037e-06
[1043,] 2.342573e-05 7.230499e-05 7.232535e-06
[1044,] 3.026868e-05 1.252800e-04 8.050881e-06
[1045,] 2.349028e-05 7.230499e-05 7.228304e-06
[1046,] 5.507760e-05 7.451137e-05 2.119216e-05
[1047,] 2.303004e-05 7.230499e-05 7.292062e-06
[1048,] 2.303004e-05 7.206558e-05 7.290234e-06
[1049,] 2.303004e-05 7.206558e-05 7.290234e-06
[1050,] 4.036909e-05 7.552660e-05 9.264305e-06
[1051,] 2.303004e-05 7.182840e-05 7.288428e-06
[1052,] 2.307181e-05 7.182840e-05 7.278205e-06
[1053,] 2.307181e-05 7.182840e-05 7.278205e-06
[1054,] 2.303004e-05 7.182840e-05 7.288428e-06
[1055,] 4.134725e-05 7.513850e-05 9.419185e-06
[1056,] 2.307181e-05 7.172347e-05 7.277470e-06
[1057,] 2.307181e-05 7.182840e-05 7.278205e-06
[1058,] 4.082940e-05 7.582522e-05 9.316424e-06
[1059,] 2.297462e-05 7.182840e-05 7.304728e-06
[1060,] 2.303004e-05 7.159342e-05 7.286646e-06
[1061,] 4.036909e-05 7.320489e-05 9.367286e-06
[1062,] 2.303004e-05 7.136062e-05 7.284887e-06
[1063,] 2.307181e-05 7.112998e-05 7.273343e-06
[1064,] 2.302812e-05 7.138787e-05 7.285591e-06
[1065,] 2.298940e-05 7.115699e-05 7.294536e-06
[1066,] 2.307181e-05 7.136062e-05 7.274941e-06
[1067,] 2.307181e-05 7.136062e-05 7.274941e-06
[1068,] 4.036909e-05 7.499126e-05 9.286997e-06
[1069,] 2.307181e-05 6.872156e-05 7.257221e-06
[1070,] 2.307181e-05 7.136062e-05 7.274941e-06
[1071,] 2.307181e-05 7.136062e-05 7.274941e-06
[1072,] 2.307181e-05 7.112998e-05 7.273343e-06
[1073,] 3.706451e-05 7.446561e-05 8.838855e-06
[1074,] 4.454748e-05 7.123382e-05 1.018701e-05
[1075,] 2.311025e-05 7.136062e-05 7.267007e-06
[1076,] 4.036909e-05 7.609929e-05 9.240674e-06
[1077,] 3.947750e-05 7.609929e-05 9.116283e-06
[1078,] 4.036909e-05 7.582522e-05 9.251902e-06
[1079,] 4.036909e-05 7.582522e-05 9.251902e-06
[1080,] 4.082940e-05 7.753632e-05 9.247115e-06
[1081,] 2.311649e-05 7.281502e-05 7.275222e-06
[1082,] 4.036909e-05 7.753632e-05 9.184101e-06
[1083,] 4.086333e-05 7.582522e-05 9.321182e-06
[1084,] 4.082940e-05 7.609929e-05 9.304947e-06
[1085,] 4.082940e-05 7.609929e-05 9.304947e-06
[1086,] 4.082940e-05 7.552660e-05 9.329103e-06
[1087,] 2.316409e-05 7.182840e-05 7.260233e-06
[1088,] 4.134725e-05 7.552660e-05 9.402025e-06
[1089,] 4.082940e-05 7.552660e-05 9.329103e-06
[1090,] 4.036909e-05 7.552660e-05 9.264305e-06
[1091,] 1.080447e-04 1.147752e-04 2.379759e-05
[1092,] 4.036909e-05 7.552660e-05 9.264305e-06
[1093,] 4.082940e-05 7.525771e-05 9.340676e-06
[1094,] 4.036909e-05 7.525771e-05 9.275628e-06
[1095,] 4.036909e-05 7.525771e-05 9.275628e-06
[1096,] 4.036909e-05 7.525771e-05 9.275628e-06
[1097,] 4.036909e-05 7.525771e-05 9.275628e-06
[1098,] 2.800244e-05 8.591360e-05 9.739673e-06
[1099,] 3.991853e-05 7.525771e-05 9.211985e-06
[1100,] 3.991853e-05 7.552660e-05 9.200909e-06
[1101,] 3.991853e-05 7.582522e-05 9.188776e-06
[1102,] 2.303004e-05 7.230499e-05 7.292062e-06
[1103,] 3.947750e-05 7.582522e-05 9.127025e-06
[1104,] 3.947750e-05 7.582522e-05 9.127025e-06
[1105,] 3.991853e-05 7.582522e-05 9.188776e-06
[1106,] 3.991853e-05 7.582522e-05 9.188776e-06
[1107,] 3.991853e-05 7.424449e-05 9.255074e-06
[1108,] 3.991853e-05 7.424449e-05 9.255074e-06
[1109,] 4.012865e-05 7.424449e-05 9.285197e-06
[1110,] 3.991853e-05 7.609929e-05 9.177793e-06
[1111,] 3.991853e-05 7.637586e-05 9.166854e-06
[1112,] 3.947750e-05 7.637586e-05 9.105584e-06
[1113,] 3.991853e-05 7.503031e-05 9.221469e-06
[1114,] 3.920231e-05 7.637586e-05 9.067378e-06
[1115,] 3.947750e-05 7.637586e-05 9.105584e-06
[1116,] 2.303004e-05 7.186335e-05 7.288694e-06
[1117,] 3.006821e-05 1.409183e-04 7.972950e-06
[1118,] 2.303004e-05 7.212468e-05 7.290685e-06
[1119,] 2.303004e-05 7.294629e-05 7.296990e-06
[1120,] 4.134725e-05 7.693656e-05 9.342290e-06
[1121,] 4.134725e-05 7.503031e-05 9.424029e-06
[1122,] 2.316409e-05 7.186335e-05 7.260438e-06
[1123,] 4.014176e-05 7.586522e-05 9.218420e-06
[1124,] 4.134725e-05 7.520876e-05 9.416057e-06
[1125,] 4.182872e-05 7.532387e-05 9.478960e-06
[1126,] 2.326818e-05 7.381431e-05 7.255251e-06
[1127,] 2.339083e-05 7.236459e-05 7.235476e-06
[1128,] 4.106253e-05 7.641649e-05 9.324268e-06
[1129,] 4.153791e-05 7.669589e-05 9.378631e-06
[1130,] 4.282320e-05 7.669589e-05 9.556765e-06
[1131,] 4.282320e-05 7.641649e-05 9.569202e-06
[1132,] 4.333667e-05 7.700617e-05 9.614006e-06
[1133,] 2.345316e-05 7.353670e-05 7.237178e-06
[1134,] 2.644789e-05 1.145687e-04 8.598316e-06
[1135,] 4.207273e-05 7.995880e-05 9.322736e-06
[1136,] 5.385628e-05 8.047016e-05 2.202075e-05
[1137,] 1.950731e-04 1.161933e-04 4.123670e-05
[1138,] 7.803333e-05 8.959668e-05 3.713731e-05
[1139,] 1.035952e-04 8.120236e-05 4.496177e-05
[1140,] 1.035952e-04 8.850978e-05 5.041740e-05
[1141,] 9.924751e-05 8.054877e-05 4.256592e-05
[1142,] 2.275921e-04 1.444607e-04 2.048764e-04
[1143,] 9.207145e-05 7.970095e-05 3.872296e-05
[1144,] 9.311572e-05 8.275007e-05 3.960301e-05
[1145,] 2.762109e-05 9.494709e-05 8.178649e-06
[1146,] 2.762109e-05 9.449609e-05 8.176670e-06
[1147,] 9.279871e-05 7.918649e-05 3.560354e-05
[1148,] 2.771942e-05 9.449609e-05 8.168190e-06
[1149,] 6.537228e-05 8.297600e-05 2.709795e-05
[1150,] 6.537228e-05 8.303005e-05 2.714020e-05
[1151,] 9.154998e-05 7.382859e-05 1.646418e-05
[1152,] 6.639588e-05 8.258072e-05 2.746358e-05
[1153,] 8.473356e-05 2.184291e-04 8.232155e-05
[1154,] 8.668416e-05 8.306422e-05 3.685762e-05
[1155,] 1.245226e-04 6.598878e-05 2.275493e-05
[1156,] 8.833933e-05 8.280070e-05 3.749018e-05
[1157,] 8.376452e-05 8.288816e-05 3.544382e-05
[1158,] 8.376452e-05 8.306422e-05 3.552150e-05
[1159,] 8.548857e-05 8.316171e-05 3.635436e-05
[1160,] 8.235630e-05 8.316171e-05 3.491943e-05
[1161,] 8.376452e-05 8.306422e-05 3.552150e-05
[1162,] 6.052575e-05 8.291362e-05 2.491650e-05
[1163,] 5.963598e-05 8.321801e-05 2.459513e-05
[1164,] 6.070898e-05 8.261829e-05 2.489531e-05
[1165,] 5.891858e-05 8.321801e-05 2.427031e-05
[1166,] 7.949594e-05 6.660298e-05 1.598582e-05
[1167,] 5.979176e-05 8.321801e-05 2.466568e-05
[1168,] 6.068513e-05 8.330812e-05 2.509451e-05
[1169,] 5.979176e-05 8.321801e-05 2.466568e-05
[1170,] 7.963850e-05 8.372000e-05 3.390141e-05
[1171,] 8.403962e-05 8.418708e-05 3.609849e-05
[1172,] 2.824538e-05 1.000306e-04 8.151351e-06
[1173,] 7.845694e-05 8.361985e-05 3.331716e-05
[1174,] 1.104792e-04 6.577167e-05 2.080047e-05
[1175,] 8.262493e-05 8.372000e-05 3.528020e-05
[1176,] 8.098125e-05 8.361985e-05 3.447998e-05
[1177,] 1.150212e-04 6.577167e-05 2.146169e-05
[1178,] 2.836195e-05 9.563915e-05 8.134676e-06
[1179,] 7.963850e-05 8.383950e-05 3.391551e-05
[1180,] 2.848174e-05 9.454904e-05 8.132990e-06
[1181,] 1.958362e-04 1.069365e-04 1.353539e-04
[1182,] 9.070795e-05 8.338075e-05 3.881651e-05
[1183,] 9.070795e-05 8.310679e-05 3.868219e-05
[1184,] 8.804447e-05 8.239123e-05 3.711983e-05
[1185,] 8.271906e-05 8.355945e-05 3.522012e-05
[1186,] 8.544116e-05 8.346991e-05 3.643378e-05
[1187,] 6.238271e-04 6.589004e-05 8.364942e-05
[1188,] 9.163235e-05 8.380970e-05 3.949375e-05
[1189,] 9.697101e-05 8.315890e-05 4.162892e-05
[1190,] 9.867151e-05 8.343385e-05 4.256348e-05
[1191,] 8.397498e-05 8.409374e-05 3.606461e-05
[1192,] 9.867151e-05 8.333861e-05 4.251125e-05
[1193,] 3.392461e-05 8.845302e-05 1.311124e-05
[1194,] 9.530989e-05 8.333861e-05 4.095855e-05
[1195,] 9.565062e-05 8.315890e-05 4.102103e-05
[1196,] 7.391073e-05 8.467366e-05 3.159934e-05
[1197,] 8.127793e-05 8.380970e-05 3.469499e-05
[1198,] 9.320665e-05 8.306497e-05 3.984867e-05
[1199,] 9.498125e-05 8.333861e-05 4.080686e-05
[1200,] 8.397498e-05 8.384335e-05 3.592117e-05
[1201,] 9.498125e-05 8.283609e-05 4.049980e-05
[1202,] 9.320665e-05 8.274457e-05 3.964164e-05
[1203,] 9.320665e-05 8.265350e-05 3.959437e-05
[1204,] 9.742549e-05 8.283609e-05 4.161744e-05
[1205,] 9.697101e-05 8.310400e-05 4.155514e-05
[1206,] 9.498125e-05 8.295874e-05 4.052194e-05
[1207,] 1.000597e-04 8.287658e-05 4.280032e-05
[1208,] 1.000597e-04 8.305045e-05 4.289915e-05
[1209,] 4.820129e-05 1.028815e-04 9.604514e-06
[1210,] 9.913649e-05 8.305045e-05 4.247546e-05
[1211,] 8.521116e-05 8.405956e-05 3.655150e-05
[1212,] 8.521116e-05 8.378098e-05 3.642914e-05
[1213,] 9.126270e-05 8.424415e-05 3.945124e-05
[1214,] 4.966326e-05 1.022298e-04 9.774264e-06
[1215,] 9.412141e-05 8.372005e-05 4.047957e-05
[1216,] 8.679594e-05 8.417768e-05 3.730277e-05
[1217,] 9.742549e-05 8.353241e-05 4.190818e-05
[1218,] 9.742549e-05 8.362601e-05 4.195846e-05
[1219,] 9.947499e-05 8.427433e-05 4.326079e-05
[1220,] 8.763703e-05 8.417768e-05 3.769355e-05
[1221,] 9.575413e-05 8.353241e-05 4.113677e-05
[1222,] 9.575413e-05 8.353241e-05 4.113677e-05
[1223,] 9.742549e-05 8.347513e-05 4.183405e-05
[1224,] 9.742549e-05 8.339226e-05 4.178927e-05
[1225,] 8.809170e-05 8.383831e-05 3.771112e-05
[1226,] 4.717271e-05 1.760383e-04 1.258375e-05
[1227,] 9.575413e-05 8.356762e-05 4.111299e-05
[1228,] 8.381973e-05 8.368543e-05 3.563944e-05
[1229,] 9.081399e-05 8.324672e-05 3.864077e-05
[1230,] 8.245975e-05 8.360242e-05 3.498001e-05
[1231,] 8.059347e-05 8.362769e-05 3.410247e-05
[1232,] 4.062014e-04 8.688473e-05 1.101481e-04
[1233,] 8.381973e-05 8.276158e-05 3.519704e-05
[1234,] 9.283445e-05 8.093666e-05 3.821235e-05
[1235,] 7.129258e-05 8.084708e-05 2.873540e-05
[1236,] 3.897030e-04 6.527717e-05 5.939385e-05
[1237,] 5.764203e-05 9.658418e-05 1.074767e-05
[1238,] 7.313526e-05 9.726360e-05 1.247959e-05
[1239,] 5.912432e-05 7.237975e-05 2.010889e-05
[1240,] 4.434859e-04 8.362751e-05 5.123749e-05
[1241,] 1.435918e-04 7.743663e-05 2.242704e-05
[1242,] 5.212909e-05 1.327285e-04 9.702544e-06
[1243,] 6.264639e-05 7.164437e-05 1.994873e-05
[1244,] 5.206144e-05 7.158277e-05 1.674935e-05
[1245,] 7.111409e-05 7.737754e-05 1.347028e-05
[1246,] 5.286456e-05 7.157327e-05 1.695480e-05
[1247,] 5.343945e-05 7.143313e-05 1.663268e-05
[1248,] 3.662565e-05 7.954584e-04 5.803104e-05
[1249,] 3.262789e-05 8.566890e-05 8.809035e-06
[1250,] 5.690926e-05 7.149153e-05 1.816878e-05
[1251,] 5.204549e-05 1.027783e-04 2.625763e-05
[1252,] 5.457545e-05 7.150312e-05 1.751637e-05
[1253,] 5.304148e-05 7.150354e-05 1.673633e-05
[1254,] 3.603855e-05 2.473894e-04 2.640795e-05
[1255,] 7.274432e-05 8.763413e-05 1.242187e-05
[1256,] 8.135333e-05 8.430981e-05 1.343683e-05
[1257,] 2.562878e-04 9.377863e-05 3.043033e-05
[1258,] 9.431783e-05 8.607228e-05 4.572300e-05
[1259,] 3.066616e-05 7.568789e-05 8.723134e-06
[1260,] 2.958379e-05 7.583821e-05 8.727959e-06
[1261,] 5.813342e-05 8.127087e-05 1.138861e-05
[1262,] 5.281746e-05 8.099589e-05 1.087148e-05
[1263,] 1.932124e-04 8.142529e-05 2.717266e-05
[1264,] 5.641066e-05 8.188897e-05 1.118724e-05
[1265,] 5.193064e-05 8.191971e-05 1.074599e-05
[1266,] 2.868091e-05 7.230872e-05 9.324626e-06
[1267,] 7.306592e-05 7.407218e-05 1.398805e-05
[1268,] 1.247618e-04 7.134896e-05 3.906071e-05
[1269,] 2.880394e-05 8.138473e-05 1.047532e-05
[1270,] 2.880394e-05 8.170483e-05 1.048861e-05
[1271,] 6.393771e-05 8.109559e-05 1.216274e-05
[1272,] 3.427148e-05 8.838074e-05 9.403491e-06
[1273,] 1.178959e-04 7.135639e-05 3.537357e-05
[1274,] 3.421586e-05 9.831462e-05 9.437658e-06
[1275,] 6.940583e-05 8.061416e-05 1.289854e-05
[1276,] 2.890798e-05 8.554377e-05 1.075365e-05
[1277,] 2.895223e-05 8.624111e-05 1.083857e-05
[1278,] 5.639115e-05 1.054342e-04 1.042537e-05
[1279,] 3.511732e-05 9.786320e-05 9.473151e-06
[1280,] 1.177300e-04 7.152057e-05 3.580034e-05
[1281,] 3.737163e-05 9.925984e-05 9.462951e-06
[1282,] 6.526379e-05 1.092901e-04 1.097517e-05
[1283,] 3.587194e-05 9.515425e-05 9.464866e-06
[1284,] 5.892467e-05 7.164669e-05 1.909545e-05
[1285,] 5.006873e-05 6.342843e-05 1.469576e-05
[1286,] 3.057249e-05 9.260554e-05 8.747129e-06
[1287,] 3.050427e-05 9.480405e-05 8.759375e-06
[1288,] 3.150350e-05 9.693773e-05 8.720659e-06
[1289,] 7.567922e-05 9.242971e-05 1.287484e-05
[1290,] 6.819634e-05 9.162294e-05 1.207190e-05
[1291,] 4.906748e-05 9.718164e-05 1.007510e-05
[1292,] 3.996292e-05 9.353231e-05 9.585947e-06
[1293,] 5.513985e-05 1.026994e-04 1.041771e-05
[1294,] 3.040167e-05 9.130463e-05 8.751483e-06
[1295,] 2.849723e-05 8.807520e-05 9.654691e-06
[1296,] 2.853263e-05 9.237871e-05 1.018347e-05
[1297,] 8.768123e-05 9.960095e-05 1.380955e-05
[1298,] 8.880734e-05 1.001245e-04 1.389585e-05
[1299,] 2.184418e-04 1.154158e-04 2.408020e-05
[1300,] 5.496749e-05 1.378967e-04 9.913256e-06
[1301,] 3.186199e-05 1.283258e-04 8.885025e-06
[1302,] 2.851427e-05 1.168541e-04 1.072330e-05
[1303,] 3.846785e-05 2.543927e-04 1.636012e-05
[1304,] 2.857814e-05 1.144344e-04 1.088200e-05
[1305,] 2.848628e-05 1.138278e-04 1.049214e-05
[1306,] 5.281149e-05 1.407565e-04 9.798712e-06
[1307,] 6.026771e-05 1.530785e-04 1.185879e-05
[1308,] 1.174517e-04 7.272299e-05 3.924753e-05
[1309,] 8.198543e-05 1.050638e-04 1.306134e-05
[1310,] 2.992814e-05 1.343212e-04 8.940888e-06
[1311,] 3.350606e-05 1.398827e-04 8.620875e-06
[1312,] 2.608010e-05 1.880117e-04 1.221574e-05
[1313,] 1.388881e-04 1.471743e-04 2.447066e-05
[1314,] 1.350131e-04 1.441861e-04 2.301663e-05
[1315,] 8.558285e-04 6.400554e-05 2.001863e-04
[1316,] 1.886911e-04 1.388519e-04 2.730685e-05
[1317,] 1.806129e-04 1.376866e-04 2.622219e-05
[1318,] 1.806129e-04 1.376866e-04 2.622219e-05
[1319,] 1.845969e-04 1.365965e-04 2.657885e-05
[1320,] 4.348315e-05 6.565761e-05 1.428942e-05
[1321,] 4.348315e-05 6.595523e-05 1.441987e-05
[1322,] 4.348315e-05 6.532493e-05 1.412420e-05
[1323,] 4.270459e-05 6.553932e-05 1.391666e-05
[1324,] 4.453281e-05 6.587242e-05 1.473663e-05
[1325,] 4.479857e-05 6.583396e-05 1.480769e-05
[1326,] 5.021425e-05 6.526720e-05 1.621025e-05
[1327,] 5.393155e-05 6.490647e-05 1.705325e-05
[1328,] 6.357583e-05 6.537906e-05 2.034573e-05
[1329,] 5.321118e-05 6.501263e-05 1.690802e-05
[1330,] 5.107618e-05 6.544598e-05 1.642320e-05
[1331,] 5.088666e-05 6.529863e-05 1.622719e-05
[1332,] 4.815342e-05 6.550016e-05 1.554094e-05
[1333,] 4.808522e-05 6.544598e-05 1.550062e-05
[1334,] 2.526786e-05 1.578706e-04 1.108257e-05
[1335,] 2.503928e-05 1.571635e-04 1.085980e-05
[1336,] 5.166521e-05 6.544244e-05 1.684408e-05
[1337,] 2.593369e-05 2.405256e-04 1.305927e-05
[1338,] 3.646155e-03 5.741310e-05 6.053663e-04
[1339,] 2.939767e-05 1.713598e-04 1.050060e-05
[1340,] 9.900853e-05 6.455370e-05 2.837113e-05
[1341,] 7.515643e-05 6.468371e-05 2.217679e-05
[1342,] 5.798695e-05 6.471063e-05 1.706307e-05
[1343,] 2.435605e-05 2.718272e-04 1.148326e-05
[1344,] 2.415834e-03 6.590020e-05 7.565857e-04
[1345,] 4.621030e-02 1.706980e-04 6.548885e-04
[1346,] 2.520437e-05 1.541218e-04 1.096282e-05
[1347,] 2.435983e-05 1.895222e-04 1.070982e-05
[1348,] 4.218614e-05 7.336596e-05 1.515053e-05
[1349,] 2.428125e-05 5.890141e-05 7.750274e-06
[1350,] 2.760420e-05 6.873668e-05 8.858859e-06
[1351,] 3.007104e-05 7.085741e-05 1.051469e-05
[1352,] 2.919843e-05 6.870515e-05 9.345397e-06
[1353,] 3.174210e-05 6.873521e-05 1.007899e-05
[1354,] 3.025509e-05 7.104789e-05 1.060965e-05
[1355,] 3.202352e-05 6.871885e-05 1.017307e-05
[1356,] 2.883999e-05 6.868530e-05 9.250997e-06
[1357,] 3.134676e-05 6.864775e-05 1.004256e-05
[1358,] 2.902284e-05 6.864265e-05 9.347518e-06
[1359,] 3.029217e-05 6.865873e-05 9.709091e-06
[1360,] 3.029217e-05 6.865873e-05 9.709091e-06
[1361,] 3.134676e-05 6.863816e-05 1.006426e-05
[1362,] 3.156755e-05 6.863438e-05 1.015379e-05
[1363,] 2.384099e-05 6.542433e-05 7.374590e-06
[1364,] 3.332092e-05 7.157664e-05 1.192657e-05
[1365,] 3.444938e-05 7.058199e-05 1.221948e-05
[1366,] 3.359530e-05 6.854768e-05 1.072789e-05
[1367,] 3.397933e-05 7.171721e-05 1.221007e-05
[1368,] 3.387122e-05 6.853739e-05 1.085922e-05
[1369,] 3.359530e-05 6.854511e-05 1.073456e-05
[1370,] 3.261945e-05 7.186749e-05 1.168369e-05
[1371,] 3.300626e-05 6.855062e-05 1.054341e-05
[1372,] 3.261945e-05 7.150350e-05 1.163590e-05
[1373,] 3.261945e-05 7.135900e-05 1.161652e-05
[1374,] 3.397933e-05 7.110581e-05 1.213508e-05
[1375,] 3.359530e-05 6.853775e-05 1.078839e-05
[1376,] 3.359530e-05 6.844527e-05 1.081284e-05
[1377,] 1.357138e-04 6.488166e-05 3.511256e-05
[1378,] 1.444091e-04 7.137069e-05 2.628789e-05
[1379,] 1.056065e-04 6.522738e-05 2.645908e-05
[1380,] 3.539321e-05 6.883187e-05 1.129562e-05
[1381,] 9.238719e-05 6.515031e-05 2.377019e-05
[1382,] 7.869882e-05 6.499393e-05 2.097941e-05
[1383,] 7.869882e-05 6.497219e-05 2.101458e-05
[1384,] 9.991321e-05 6.498219e-05 2.573801e-05
[1385,] 8.009022e-05 6.532323e-05 2.066424e-05
[1386,] 6.277483e-05 8.505648e-05 2.108866e-05
[1387,] 9.063384e-05 6.511009e-05 2.321922e-05
[1388,] 8.893003e-05 6.528566e-05 2.261008e-05
[1389,] 7.804973e-05 6.523550e-05 2.032396e-05
[1390,] 4.520396e-05 8.726950e-05 1.630362e-05
[1391,] 9.063384e-05 6.481994e-05 2.373111e-05
[1392,] 7.671423e-05 6.508821e-05 2.020531e-05
[1393,] 9.063384e-05 6.495522e-05 2.347246e-05
[1394,] 9.830531e-05 6.493564e-05 2.517846e-05
[1395,] 8.484018e-05 6.572218e-05 2.137970e-05
[1396,] 8.263360e-05 6.557684e-05 2.107082e-05
[1397,] 8.981641e-05 6.522752e-05 2.287530e-05
[1398,] 9.209868e-05 6.607484e-05 2.250057e-05
[1399,] 9.051571e-05 6.506068e-05 2.345680e-05
[1400,] 9.603379e-05 6.534591e-05 2.423862e-05
[1401,] 1.012647e-04 6.556649e-05 2.496893e-05
[1402,] 3.336435e-05 7.187031e-05 1.074217e-05
[1403,] 2.338163e-05 5.890616e-05 7.474118e-06
[1404,] 3.457257e-05 6.956628e-05 1.068230e-05
[1405,] 2.595454e-05 7.574271e-05 7.458195e-06
[1406,] 1.094488e-03 7.524051e-05 1.400778e-04
[1407,] 1.211509e-03 6.438596e-05 2.634379e-04
[1408,] 1.011042e-04 6.517089e-05 2.553295e-05
[1409,] 9.245722e-05 6.497598e-05 2.410899e-05
[1410,] 9.070170e-05 6.509060e-05 2.350573e-05
[1411,] 9.070170e-05 6.535154e-05 2.310092e-05
[1412,] 9.331108e-05 6.511518e-05 2.403144e-05
[1413,] 8.015785e-05 6.498004e-05 2.133003e-05
[1414,] 6.612425e-05 8.507733e-05 2.216970e-05
[1415,] 9.514278e-05 6.528102e-05 2.439354e-05
[1416,] 1.018414e-04 6.528483e-05 2.582868e-05
[1417,] 9.755921e-05 6.521482e-05 2.496820e-05
[1418,] 3.709159e-05 6.943022e-05 1.147487e-05
[1419,] 3.865343e-05 1.663359e-04 1.805897e-05
[1420,] 1.238730e-04 7.875442e-05 2.755730e-05
[1421,] 9.808349e-05 6.536614e-05 2.477254e-05
[1422,] 2.624873e-05 1.038768e-04 7.359585e-06
[1423,] 9.481423e-05 6.571541e-05 2.385044e-05
[1424,] 9.386427e-05 6.552948e-05 2.391843e-05
[1425,] 9.940973e-05 6.544806e-05 2.523852e-05
[1426,] 1.271995e-04 7.873054e-05 2.802450e-05
[1427,] 1.151190e-04 6.561578e-05 2.817957e-05
[1428,] 3.466891e-05 6.847056e-05 1.084387e-05
[1429,] 6.277263e-05 6.881905e-05 2.043576e-05
[1430,] 6.770575e-05 6.865858e-05 2.203445e-05
[1431,] 5.716700e-05 8.237035e-05 2.267478e-05
[1432,] 2.169522e-04 2.189947e-04 6.719898e-05
[1433,] 6.127377e-05 8.373585e-05 2.548362e-05
[1434,] 6.110865e-05 7.830875e-05 2.405320e-05
[1435,] 5.794935e-05 7.844434e-05 2.232864e-05
[1436,] 5.758331e-05 7.512480e-05 2.112820e-05
[1437,] 6.855286e-05 6.922899e-05 2.248449e-05
[1438,] 7.823754e-05 6.970958e-05 2.635051e-05
[1439,] 7.823754e-05 6.977370e-05 2.640212e-05
[1440,] 7.781334e-05 6.970958e-05 2.620363e-05
[1441,] 3.053009e-05 6.867240e-05 9.564821e-06
[1442,] 5.971615e-05 6.958081e-05 1.991682e-05
[1443,] 7.759225e-05 7.068363e-05 2.687395e-05
[1444,] 7.715451e-05 7.090197e-05 2.687278e-05
[1445,] 6.785515e-05 7.082862e-05 2.320291e-05
[1446,] 7.695945e-05 7.097590e-05 2.685356e-05
[1447,] 6.028795e-05 7.088793e-05 2.044631e-05
[1448,] 7.737264e-05 7.097590e-05 2.700758e-05
[1449,] 6.303624e-05 7.088793e-05 2.157731e-05
[1450,] 6.028795e-05 7.088793e-05 2.044631e-05
[1451,] 6.236734e-05 7.141265e-05 2.151341e-05
[1452,] 3.147461e-05 6.859489e-05 9.848043e-06
[1453,] 6.290392e-05 7.096175e-05 2.155691e-05
[1454,] 6.553951e-05 7.134726e-05 2.280598e-05
[1455,] 7.715451e-05 7.105790e-05 2.698541e-05
[1456,] 6.224178e-05 7.120496e-05 2.137249e-05
[1457,] 2.331579e-05 6.383740e-05 7.443156e-06
[1458,] 3.231225e-05 7.543688e-05 1.066161e-05
[1459,] 5.021069e-04 1.019508e-04 3.239314e-05
[1460,] 5.175182e-04 1.043302e-04 3.258866e-05
[1461,] 5.664345e-04 1.028003e-04 3.476265e-05
[1462,] 5.323651e-04 1.208296e-04 3.013459e-05
[1463,] 5.025026e-04 1.015935e-04 3.269647e-05
[1464,] 4.805758e-04 1.015935e-04 3.185113e-05
[1465,] 5.029512e-04 1.047603e-04 3.195080e-05
[1466,] 9.359710e-04 9.805748e-05 4.832507e-05
[1467,] 4.474250e-04 9.037247e-05 3.362649e-05
[1468,] 4.951834e-04 8.948457e-05 3.610296e-05
[1469,] 4.409049e-04 1.007599e-04 3.054310e-05
[1470,] 4.871307e-04 1.005893e-04 3.242336e-05
[1471,] 4.871307e-04 1.005893e-04 3.242336e-05
[1472,] 4.407307e-04 9.957326e-05 3.074991e-05
[1473,] 9.519780e-04 9.908698e-05 4.835170e-05
[1474,] 4.163697e-04 9.913968e-05 2.984330e-05
[1475,] 4.407307e-04 9.913968e-05 3.085435e-05
[1476,] 4.441312e-04 1.002673e-04 3.027329e-05
[1477,] 1.940283e-04 8.099060e-05 3.397115e-05
[1478,] 8.633548e-04 9.908698e-05 4.555385e-05
[1479,] 4.102316e-04 9.957326e-05 2.948735e-05
[1480,] 4.341567e-04 1.001999e-04 3.033371e-05
[1481,] 4.102316e-04 1.001999e-04 2.934780e-05
[1482,] 4.102316e-04 1.006424e-04 2.925083e-05
[1483,] 4.042028e-04 1.007324e-04 2.898132e-05
[1484,] 5.747983e-04 1.003975e-04 3.506077e-05
[1485,] 4.042028e-04 1.008516e-04 2.895585e-05
[1486,] 6.634862e-04 1.003209e-04 4.228970e-05
[1487,] 2.648439e-04 1.083694e-04 2.169601e-05
[1488,] 3.617360e-04 1.049286e-04 2.641597e-05
[1489,] 3.878852e-04 1.030841e-04 2.782884e-05
[1490,] 3.767185e-04 1.022004e-04 2.753629e-05
[1491,] 1.801695e-04 1.795491e-04 3.458129e-05
[1492,] 4.306864e-04 1.035513e-04 2.929125e-05
[1493,] 3.181346e-05 7.440274e-05 8.845517e-06
[1494,] 8.104893e-04 1.013645e-04 4.336214e-05
[1495,] 3.619902e-04 1.029652e-04 2.683236e-05
[1496,] 3.619902e-04 1.029652e-04 2.683236e-05
[1497,] 3.573679e-04 1.029652e-04 2.663712e-05
[1498,] 3.523165e-04 1.092160e-04 2.539564e-05
[1499,] 3.523165e-04 1.078122e-04 2.561149e-05
[1500,] 8.779271e-04 1.095568e-04 4.256991e-05
[1501,] 2.422200e-05 7.159094e-05 7.990527e-06
[1502,] 2.960190e-04 1.161422e-04 2.225727e-05
[1503,] 2.366982e-04 8.182345e-05 2.654388e-05
[1504,] 7.584608e-05 2.055865e-04 1.954333e-05
[1505,] 8.345302e-05 1.033641e-04 1.281207e-05
[1506,] 1.431246e-04 1.024935e-04 1.629593e-05
[1507,] 1.388337e-04 1.040239e-04 1.594989e-05
[1508,] 7.238354e-05 1.044896e-04 1.207349e-05
[1509,] 1.562042e-04 1.048813e-04 1.681009e-05
[1510,] 1.782169e-04 1.060291e-04 1.785351e-05
[1511,] 5.911290e-05 1.829016e-04 1.598357e-05
[1512,] 1.761623e-04 1.051141e-04 1.782834e-05
[1513,] 1.723443e-04 1.051141e-04 1.763288e-05
[1514,] 1.604017e-04 1.051141e-04 1.701312e-05
[1515,] 1.741390e-04 1.077987e-04 1.750240e-05
[1516,] 1.723443e-04 1.076069e-04 1.742792e-05
[1517,] 1.723443e-04 1.073503e-04 1.744840e-05
[1518,] 2.600669e-05 7.233092e-05 7.934276e-06
[1519,] 1.761623e-04 1.068561e-04 1.768041e-05
[1520,] 1.741390e-04 1.059284e-04 1.765571e-05
[1521,] 1.744014e-04 1.054461e-04 1.770989e-05
[1522,] 2.610294e-05 7.146408e-05 7.955290e-06
[1523,] 1.741390e-04 1.059284e-04 1.765571e-05
[1524,] 1.638694e-04 1.100120e-04 1.682389e-05
[1525,] 1.684432e-04 1.110586e-04 1.697516e-05
[1526,] 1.655794e-04 1.059284e-04 1.721770e-05
[1527,] 1.586161e-04 1.054461e-04 1.689355e-05
[1528,] 1.723443e-04 1.054461e-04 1.760477e-05
[1529,] 2.617829e-05 7.221512e-05 7.955520e-06
[1530,] 1.703789e-04 1.059284e-04 1.746410e-05
[1531,] 2.611889e-05 7.183507e-05 7.952790e-06
[1532,] 1.723443e-04 9.834181e-05 1.826770e-05
[1533,] 1.723443e-04 1.054461e-04 1.760477e-05
[1534,] 1.723443e-04 1.054461e-04 1.760477e-05
[1535,] 1.723443e-04 1.030519e-04 1.781326e-05
[1536,] 1.630633e-04 1.054442e-04 1.712597e-05
[1537,] 1.703789e-04 1.049985e-04 1.754148e-05
[1538,] 6.356986e-05 1.774587e-04 1.532598e-05
[1539,] 1.657350e-04 1.049678e-04 1.730344e-05
[1540,] 1.741390e-04 1.044936e-04 1.777866e-05
[1541,] 1.741390e-04 9.750741e-05 1.845488e-05
[1542,] 1.761623e-04 1.044936e-04 1.788271e-05
[1543,] 1.761623e-04 1.044936e-04 1.788271e-05
[1544,] 1.761623e-04 9.709544e-05 1.861198e-05
[1545,] 1.703789e-04 9.709544e-05 1.828909e-05
[1546,] 1.761623e-04 9.709544e-05 1.861198e-05
[1547,] 1.761623e-04 9.709544e-05 1.861198e-05
[1548,] 1.761623e-04 9.709544e-05 1.861198e-05
[1549,] 1.822087e-04 1.044936e-04 1.819157e-05
[1550,] 1.761623e-04 1.044936e-04 1.788271e-05
[1551,] 1.676291e-04 1.044936e-04 1.744140e-05
[1552,] 1.761623e-04 1.049678e-04 1.784105e-05
[1553,] 1.987557e-04 1.044936e-04 1.902133e-05
[1554,] 2.638828e-05 7.183261e-05 7.986970e-06
[1555,] 1.693586e-04 1.054461e-04 1.745153e-05
[1556,] 1.782169e-04 1.054461e-04 1.790390e-05
[1557,] 1.694126e-04 1.065768e-04 1.727176e-05
[1558,] 1.761623e-04 1.070239e-04 1.757285e-05
[1559,] 1.684931e-04 1.075453e-04 1.714988e-05
[1560,] 1.782169e-04 1.070239e-04 1.767449e-05
[1561,] 2.589958e-05 7.122504e-05 7.933670e-06
[1562,] 1.800932e-04 1.075246e-04 1.772541e-05
[1563,] 4.174494e-05 1.748913e-04 9.661134e-06
[1564,] 1.800932e-04 1.075246e-04 1.772541e-05
[1565,] 1.800932e-04 1.075246e-04 1.772541e-05
[1566,] 2.638828e-05 7.183261e-05 7.986970e-06
[1567,] 1.432089e-04 7.625721e-05 2.663148e-05
[1568,] 1.782169e-04 1.039802e-04 1.803429e-05
[1569,] 1.800932e-04 1.039802e-04 1.813063e-05
[1570,] 1.782169e-04 1.044032e-04 1.799614e-05
[1571,] 1.782169e-04 1.039802e-04 1.803429e-05
[1572,] 1.800932e-04 1.075246e-04 1.772541e-05
[1573,] 1.782169e-04 1.039802e-04 1.803429e-05
[1574,] 1.871489e-04 1.035141e-04 1.859005e-05
[1575,] 1.782169e-04 1.039802e-04 1.803429e-05
[1576,] 1.800932e-04 1.075246e-04 1.772541e-05
[1577,] 1.732878e-04 1.039802e-04 1.777974e-05
[1578,] 3.099134e-04 1.034587e-04 2.497515e-05
[1579,] 2.633797e-05 7.329663e-05 8.114793e-06
[1580,] 1.843570e-04 1.035141e-04 1.839250e-05
[1581,] 1.843570e-04 1.039802e-04 1.834844e-05
[1582,] 1.843570e-04 1.035141e-04 1.839250e-05
[1583,] 1.703789e-04 1.055413e-04 1.740432e-05
[1584,] 1.843570e-04 1.036904e-04 1.827462e-05
[1585,] 1.648456e-04 1.022965e-04 1.739167e-05
[1586,] 2.374822e-05 6.095756e-05 7.647733e-06
[1587,] 1.959201e-04 1.141031e-04 1.815447e-05
[1588,] 1.504286e-04 1.067418e-04 1.628833e-05
[1589,] 1.536098e-04 1.065219e-04 1.646899e-05
[1590,] 1.723443e-04 1.074690e-04 1.734769e-05
[1591,] 1.544811e-04 1.084828e-04 1.637603e-05
[1592,] 1.741390e-04 1.079737e-04 1.739666e-05
[1593,] 1.741390e-04 1.079737e-04 1.739666e-05
[1594,] 1.761623e-04 1.074690e-04 1.753670e-05
[1595,] 1.761623e-04 1.074690e-04 1.753670e-05
[1596,] 1.723443e-04 1.074690e-04 1.734769e-05
[1597,] 1.723443e-04 1.074690e-04 1.734769e-05
[1598,] 3.636458e-05 1.172620e-04 1.611251e-05
[1599,] 1.657350e-04 1.079737e-04 1.697951e-05
[1600,] 3.008177e-05 7.645525e-05 8.525702e-06
[1601,] 1.741390e-04 1.079737e-04 1.739666e-05
[1602,] 1.667261e-04 1.084828e-04 1.699092e-05
[1603,] 1.684432e-04 1.084828e-04 1.707609e-05
[1604,] 1.667261e-04 1.094620e-04 1.691902e-05
[1605,] 1.667261e-04 1.084828e-04 1.699092e-05
[1606,] 1.667261e-04 1.089446e-04 1.695678e-05
[1607,] 1.684432e-04 1.089446e-04 1.704159e-05
[1608,] 1.676291e-04 1.091652e-04 1.698516e-05
[1609,] 1.496277e-04 1.089446e-04 1.609813e-05
[1610,] 1.684432e-04 1.099837e-04 1.696544e-05
[1611,] 1.684432e-04 1.099837e-04 1.696544e-05
[1612,] 1.684432e-04 1.105100e-04 1.692763e-05
[1613,] 1.684432e-04 1.105100e-04 1.692763e-05
[1614,] 1.667261e-04 1.089020e-04 1.695993e-05
[1615,] 1.684432e-04 1.105100e-04 1.692763e-05
[1616,] 1.684432e-04 1.109875e-04 1.689375e-05
[1617,] 1.723443e-04 1.109875e-04 1.708196e-05
[1618,] 1.684432e-04 1.109875e-04 1.689375e-05
[1619,] 1.684432e-04 1.109875e-04 1.689375e-05
[1620,] 1.684432e-04 1.109875e-04 1.689375e-05
[1621,] 1.703789e-04 1.115223e-04 1.694937e-05
[1622,] 1.703789e-04 1.120618e-04 1.691163e-05
[1623,] 1.703789e-04 1.130996e-04 1.684040e-05
[1624,] 1.703789e-04 1.130996e-04 1.684040e-05
[1625,] 1.703789e-04 1.130996e-04 1.684040e-05
[1626,] 1.703789e-04 1.130996e-04 1.684040e-05
[1627,] 1.703789e-04 9.315926e-05 1.852544e-05
[1628,] 1.703789e-04 1.130229e-04 1.684561e-05
[1629,] 1.703789e-04 8.262719e-05 2.017662e-05
[1630,] 1.703789e-04 1.147096e-04 1.673334e-05
[1631,] 1.667261e-04 1.147730e-04 1.655813e-05
[1632,] 1.703789e-04 1.147730e-04 1.672921e-05
[1633,] 1.703789e-04 1.152835e-04 1.669615e-05
[1634,] 1.703789e-04 1.192711e-04 1.645086e-05
[1635,] 1.703789e-04 1.147730e-04 1.672921e-05
[1636,] 1.703789e-04 1.152835e-04 1.669615e-05
[1637,] 1.703789e-04 1.152835e-04 1.669615e-05
[1638,] 1.622144e-04 1.158554e-04 1.627918e-05
[1639,] 1.703789e-04 1.149957e-04 1.679950e-05
[1640,] 1.717224e-04 1.149005e-04 1.674733e-05
[1641,] 1.667261e-04 1.155595e-04 1.659105e-05
[1642,] 1.684432e-04 1.155595e-04 1.667194e-05
[1643,] 1.684432e-04 1.158106e-04 1.665596e-05
[1644,] 1.330071e-04 1.155595e-04 1.492973e-05
[1645,] 1.228429e-04 1.203081e-04 1.426281e-05
[1646,] 1.253180e-04 1.203081e-04 1.438243e-05
[1647,] 1.794099e-04 1.160025e-04 1.702221e-05
[1648,] 1.330071e-04 1.160710e-04 1.490481e-05
[1649,] 1.427074e-04 1.166440e-04 1.534949e-05
[1650,] 1.427074e-04 1.166440e-04 1.534949e-05
[1651,] 1.295877e-04 7.020732e-05 1.918344e-05
[1652,] 1.529381e-04 6.930782e-05 2.132803e-05
[1653,] 1.290170e-04 6.959350e-05 1.929297e-05
[1654,] 7.597270e-05 7.640673e-05 2.592827e-05
[1655,] 1.290170e-04 6.959350e-05 1.929297e-05
[1656,] 1.290170e-04 6.959350e-05 1.929297e-05
[1657,] 1.290170e-04 6.959350e-05 1.929297e-05
[1658,] 1.290170e-04 6.959350e-05 1.929297e-05
[1659,] 1.276923e-04 6.959350e-05 1.917280e-05
[1660,] 1.276923e-04 6.791391e-05 1.964715e-05
[1661,] 1.290170e-04 6.774205e-05 1.982584e-05
[1662,] 1.290170e-04 6.791391e-05 1.977291e-05
[1663,] 1.290170e-04 6.791391e-05 1.977291e-05
[1664,] 1.203747e-04 6.774205e-05 1.899522e-05
[1665,] 6.769914e-05 7.519230e-05 1.806371e-05
[1666,] 1.203747e-04 6.774205e-05 1.899522e-05
[1667,] 1.197653e-04 6.774205e-05 1.893609e-05
[1668,] 1.203747e-04 6.757186e-05 1.904433e-05
[1669,] 1.186716e-04 6.774205e-05 1.882977e-05
[1670,] 1.084721e-04 6.824511e-05 1.770157e-05
[1671,] 1.186716e-04 6.774205e-05 1.882977e-05
[1672,] 1.498687e-04 6.771994e-05 2.160558e-05
[1673,] 1.860639e-04 6.643327e-05 2.559194e-05
[1674,] 1.335342e-04 6.797163e-05 2.008974e-05
[1675,] 1.174947e-04 6.769687e-05 1.860547e-05
[1676,] 7.366451e-05 1.138242e-04 1.184656e-05
[1677,] 1.221837e-04 6.785595e-05 1.901014e-05
[1678,] 1.453439e-04 6.836350e-05 2.082725e-05
[1679,] 1.308969e-04 6.857005e-05 1.966519e-05
[1680,] 1.438271e-04 6.851280e-05 2.049832e-05
[1681,] 1.153042e-04 6.817054e-05 1.815194e-05
[1682,] 1.104763e-04 6.890946e-05 1.752084e-05
[1683,] 1.269873e-04 6.818172e-05 1.928251e-05
[1684,] 1.221814e-04 6.853640e-05 1.869883e-05
[1685,] 1.438271e-04 6.953909e-05 2.018942e-05
[1686,] 8.961692e-05 6.937005e-05 1.542675e-05
[1687,] 1.011406e-04 6.956378e-05 1.648312e-05
[1688,] 8.531215e-05 8.040512e-05 1.395266e-05
[1689,] 2.830904e-05 8.227636e-05 8.121106e-06
[1690,] 4.021010e-05 2.371335e-04 2.284812e-05
[1691,] 3.813469e-05 2.169611e-04 1.506218e-05
[1692,] 3.342134e-05 8.622943e-05 1.209459e-05
[1693,] 1.229828e-04 7.190720e-05 1.765876e-05
[1694,] 4.904226e-05 7.534111e-05 1.102213e-05
[1695,] 1.147462e-04 6.944828e-05 1.748816e-05
[1696,] 3.983235e-05 2.078969e-04 1.902154e-05
[1697,] 6.625403e-05 2.384993e-04 5.603811e-05
[1698,] 5.044295e-05 7.254214e-05 1.121348e-05
[1699,] 5.200348e-05 7.471686e-05 1.124832e-05
[1700,] 1.127526e-04 6.869498e-05 1.748156e-05
[1701,] 2.293739e-04 6.916368e-05 5.608901e-05
[1702,] 2.747794e-05 8.923675e-05 7.972170e-06
[1703,] 1.138350e-04 6.831965e-05 1.766482e-05
[1704,] 1.138350e-04 6.759082e-05 1.784245e-05
[1705,] 1.118651e-04 6.759082e-05 1.766244e-05
[1706,] 4.952104e-05 6.893369e-05 1.129467e-05
[1707,] 3.852935e-05 1.894129e-04 1.584666e-05
[1708,] 1.043754e-04 6.499100e-05 1.775055e-05
[1709,] 1.316000e-04 6.856521e-05 1.916337e-05
[1710,] 6.028295e-05 6.891143e-05 1.234281e-05
[1711,] 1.292476e-04 6.531173e-05 1.998114e-05
[1712,] 9.250016e-05 2.085875e-04 9.899340e-05
[1713,] 7.835001e-05 6.388592e-05 1.531042e-05
[1714,] 6.119015e-05 6.044389e-05 1.413781e-05
[1715,] 2.340493e-05 6.213753e-05 7.484917e-06
[1716,] 3.069394e-05 7.018291e-05 1.048650e-05
[1717,] 1.057691e-04 6.808396e-05 2.340889e-05
[1718,] 2.962402e-05 7.116180e-05 1.025620e-05
[1719,] 2.875012e-05 7.112630e-05 9.922165e-06
[1720,] 2.298505e-05 6.866727e-05 7.724474e-06
[1721,] 3.044078e-05 7.215375e-05 1.070640e-05
[1722,] 7.811022e-05 8.103398e-05 2.550391e-05
[1723,] 2.686432e-05 7.405633e-05 9.449986e-06
```
