## Supplementary material for "Characterization of shared and ancestry-specific signals driving complex traits using multi-ancestry fine-mapping": s1_data_1kg.pvar

```
##FILTER=<ID=PASS,Description="All filters passed">
##reference=ftp://ftp.1000genomes.ebi.ac.uk//vol1/ftp/technical/reference/phase2_reference_assembly_sequence/hs37d5.fa.gz
##contig=<ID=7,assembly=b37,length=159138663>
##ALT=<ID=CNV,Description="Copy Number Polymorphism">
##ALT=<ID=DEL,Description="Deletion">
##ALT=<ID=DUP,Description="Duplication">
##ALT=<ID=INS:ME:ALU,Description="Insertion of ALU element">
##ALT=<ID=INS:ME:LINE1,Description="Insertion of LINE1 element">
##ALT=<ID=INS:ME:SVA,Description="Insertion of SVA element">
##ALT=<ID=INS:MT,Description="Nuclear Mitochondrial Insertion">
##ALT=<ID=INV,Description="Inversion">
##ALT=<ID=CN0,Description="Copy number allele: 0 copies">
##ALT=<ID=CN1,Description="Copy number allele: 1 copy">
##ALT=<ID=CN2,Description="Copy number allele: 2 copies">
##ALT=<ID=CN3,Description="Copy number allele: 3 copies">
##ALT=<ID=CN4,Description="Copy number allele: 4 copies">
##ALT=<ID=CN5,Description="Copy number allele: 5 copies">
##ALT=<ID=CN6,Description="Copy number allele: 6 copies">
##ALT=<ID=CN7,Description="Copy number allele: 7 copies">
##ALT=<ID=CN8,Description="Copy number allele: 8 copies">
##ALT=<ID=CN9,Description="Copy number allele: 9 copies">
##ALT=<ID=CN10,Description="Copy number allele: 10 copies">
##ALT=<ID=CN11,Description="Copy number allele: 11 copies">
##ALT=<ID=CN12,Description="Copy number allele: 12 copies">
##ALT=<ID=CN13,Description="Copy number allele: 13 copies">
##ALT=<ID=CN14,Description="Copy number allele: 14 copies">
##ALT=<ID=CN15,Description="Copy number allele: 15 copies">
##ALT=<ID=CN16,Description="Copy number allele: 16 copies">
##ALT=<ID=CN17,Description="Copy number allele: 17 copies">
##ALT=<ID=CN18,Description="Copy number allele: 18 copies">
##ALT=<ID=CN19,Description="Copy number allele: 19 copies">
##ALT=<ID=CN20,Description="Copy number allele: 20 copies">
##ALT=<ID=CN21,Description="Copy number allele: 21 copies">
##ALT=<ID=CN22,Description="Copy number allele: 22 copies">
##ALT=<ID=CN23,Description="Copy number allele: 23 copies">
##ALT=<ID=CN24,Description="Copy number allele: 24 copies">
##ALT=<ID=CN25,Description="Copy number allele: 25 copies">
##ALT=<ID=CN26,Description="Copy number allele: 26 copies">
##ALT=<ID=CN27,Description="Copy number allele: 27 copies">
##ALT=<ID=CN28,Description="Copy number allele: 28 copies">
##ALT=<ID=CN29,Description="Copy number allele: 29 copies">
##ALT=<ID=CN30,Description="Copy number allele: 30 copies">
##ALT=<ID=CN31,Description="Copy number allele: 31 copies">
##ALT=<ID=CN32,Description="Copy number allele: 32 copies">
##ALT=<ID=CN33,Description="Copy number allele: 33 copies">
##ALT=<ID=CN34,Description="Copy number allele: 34 copies">
##ALT=<ID=CN35,Description="Copy number allele: 35 copies">
##ALT=<ID=CN36,Description="Copy number allele: 36 copies">
##ALT=<ID=CN37,Description="Copy number allele: 37 copies">
##ALT=<ID=CN38,Description="Copy number allele: 38 copies">
##ALT=<ID=CN39,Description="Copy number allele: 39 copies">
##ALT=<ID=CN40,Description="Copy number allele: 40 copies">
##ALT=<ID=CN41,Description="Copy number allele: 41 copies">
##ALT=<ID=CN42,Description="Copy number allele: 42 copies">
##ALT=<ID=CN43,Description="Copy number allele: 43 copies">
##ALT=<ID=CN44,Description="Copy number allele: 44 copies">
##ALT=<ID=CN45,Description="Copy number allele: 45 copies">
##ALT=<ID=CN46,Description="Copy number allele: 46 copies">
##ALT=<ID=CN47,Description="Copy number allele: 47 copies">
##ALT=<ID=CN48,Description="Copy number allele: 48 copies">
##ALT=<ID=CN49,Description="Copy number allele: 49 copies">
##ALT=<ID=CN50,Description="Copy number allele: 50 copies">
##ALT=<ID=CN51,Description="Copy number allele: 51 copies">
##ALT=<ID=CN52,Description="Copy number allele: 52 copies">
##ALT=<ID=CN53,Description="Copy number allele: 53 copies">
##ALT=<ID=CN54,Description="Copy number allele: 54 copies">
##ALT=<ID=CN55,Description="Copy number allele: 55 copies">
##ALT=<ID=CN56,Description="Copy number allele: 56 copies">
##ALT=<ID=CN57,Description="Copy number allele: 57 copies">
##ALT=<ID=CN58,Description="Copy number allele: 58 copies">
##ALT=<ID=CN59,Description="Copy number allele: 59 copies">
##ALT=<ID=CN60,Description="Copy number allele: 60 copies">
##ALT=<ID=CN61,Description="Copy number allele: 61 copies">
##ALT=<ID=CN62,Description="Copy number allele: 62 copies">
##ALT=<ID=CN63,Description="Copy number allele: 63 copies">
##ALT=<ID=CN64,Description="Copy number allele: 64 copies">
##ALT=<ID=CN65,Description="Copy number allele: 65 copies">
##ALT=<ID=CN66,Description="Copy number allele: 66 copies">
##ALT=<ID=CN67,Description="Copy number allele: 67 copies">
##ALT=<ID=CN68,Description="Copy number allele: 68 copies">
##ALT=<ID=CN69,Description="Copy number allele: 69 copies">
##ALT=<ID=CN70,Description="Copy number allele: 70 copies">
##ALT=<ID=CN71,Description="Copy number allele: 71 copies">
##ALT=<ID=CN72,Description="Copy number allele: 72 copies">
##ALT=<ID=CN73,Description="Copy number allele: 73 copies">
##ALT=<ID=CN74,Description="Copy number allele: 74 copies">
##ALT=<ID=CN75,Description="Copy number allele: 75 copies">
##ALT=<ID=CN76,Description="Copy number allele: 76 copies">
##ALT=<ID=CN77,Description="Copy number allele: 77 copies">
##ALT=<ID=CN78,Description="Copy number allele: 78 copies">
##ALT=<ID=CN79,Description="Copy number allele: 79 copies">
##ALT=<ID=CN80,Description="Copy number allele: 80 copies">
##ALT=<ID=CN81,Description="Copy number allele: 81 copies">
##ALT=<ID=CN82,Description="Copy number allele: 82 copies">
##ALT=<ID=CN83,Description="Copy number allele: 83 copies">
##ALT=<ID=CN84,Description="Copy number allele: 84 copies">
##ALT=<ID=CN85,Description="Copy number allele: 85 copies">
##ALT=<ID=CN86,Description="Copy number allele: 86 copies">
##ALT=<ID=CN87,Description="Copy number allele: 87 copies">
##ALT=<ID=CN88,Description="Copy number allele: 88 copies">
##ALT=<ID=CN89,Description="Copy number allele: 89 copies">
##ALT=<ID=CN90,Description="Copy number allele: 90 copies">
##ALT=<ID=CN91,Description="Copy number allele: 91 copies">
##ALT=<ID=CN92,Description="Copy number allele: 92 copies">
##ALT=<ID=CN93,Description="Copy number allele: 93 copies">
##ALT=<ID=CN94,Description="Copy number allele: 94 copies">
##ALT=<ID=CN95,Description="Copy number allele: 95 copies">
##ALT=<ID=CN96,Description="Copy number allele: 96 copies">
##ALT=<ID=CN97,Description="Copy number allele: 97 copies">
##ALT=<ID=CN98,Description="Copy number allele: 98 copies">
##ALT=<ID=CN99,Description="Copy number allele: 99 copies">
##ALT=<ID=CN100,Description="Copy number allele: 100 copies">
##ALT=<ID=CN101,Description="Copy number allele: 101 copies">
##ALT=<ID=CN102,Description="Copy number allele: 102 copies">
##ALT=<ID=CN103,Description="Copy number allele: 103 copies">
##ALT=<ID=CN104,Description="Copy number allele: 104 copies">
##ALT=<ID=CN105,Description="Copy number allele: 105 copies">
##ALT=<ID=CN106,Description="Copy number allele: 106 copies">
##ALT=<ID=CN107,Description="Copy number allele: 107 copies">
##ALT=<ID=CN108,Description="Copy number allele: 108 copies">
##ALT=<ID=CN109,Description="Copy number allele: 109 copies">
##ALT=<ID=CN110,Description="Copy number allele: 110 copies">
##ALT=<ID=CN111,Description="Copy number allele: 111 copies">
##ALT=<ID=CN112,Description="Copy number allele: 112 copies">
##ALT=<ID=CN113,Description="Copy number allele: 113 copies">
##ALT=<ID=CN114,Description="Copy number allele: 114 copies">
##ALT=<ID=CN115,Description="Copy number allele: 115 copies">
##ALT=<ID=CN116,Description="Copy number allele: 116 copies">
##ALT=<ID=CN117,Description="Copy number allele: 117 copies">
##ALT=<ID=CN118,Description="Copy number allele: 118 copies">
##ALT=<ID=CN119,Description="Copy number allele: 119 copies">
##ALT=<ID=CN120,Description="Copy number allele: 120 copies">
##ALT=<ID=CN121,Description="Copy number allele: 121 copies">
##ALT=<ID=CN122,Description="Copy number allele: 122 copies">
##ALT=<ID=CN123,Description="Copy number allele: 123 copies">
##ALT=<ID=CN124,Description="Copy number allele: 124 copies">
##INFO=<ID=CIEND,Number=2,Type=Integer,Description="Confidence interval around END for imprecise variants">
##INFO=<ID=CIPOS,Number=2,Type=Integer,Description="Confidence interval around POS for imprecise variants">
##INFO=<ID=CS,Number=1,Type=String,Description="Source call set.">
##INFO=<ID=END,Number=1,Type=Integer,Description="End coordinate of this variant">
##INFO=<ID=IMPRECISE,Number=0,Type=Flag,Description="Imprecise structural variation">
##INFO=<ID=MC,Number=.,Type=String,Description="Merged calls.">
##INFO=<ID=MEINFO,Number=4,Type=String,Description="Mobile element info of the form NAME,START,END<POLARITY; If there is only 5' OR 3' support for this call, will be NULL NULL for START and END">
##INFO=<ID=MEND,Number=1,Type=Integer,Description="Mitochondrial end coordinate of inserted sequence">
##INFO=<ID=MLEN,Number=1,Type=Integer,Description="Estimated length of mitochondrial insert">
##INFO=<ID=MSTART,Number=1,Type=Integer,Description="Mitochondrial start coordinate of inserted sequence">
##INFO=<ID=SVLEN,Number=.,Type=Integer,Description="SV length. It is only calculated for structural variation MEIs. For other types of SVs; one may calculate the SV length by INFO:END-START+1, or by finding the difference between lengthes of REF and ALT alleles">
##INFO=<ID=SVTYPE,Number=1,Type=String,Description="Type of structural variant">
##INFO=<ID=TSD,Number=1,Type=String,Description="Precise Target Site Duplication for bases, if unknown, value will be NULL">
##INFO=<ID=AC,Number=A,Type=Integer,Description="Total number of alternate alleles in called genotypes">
##INFO=<ID=AF,Number=A,Type=Float,Description="Estimated allele frequency in the range (0,1)">
##INFO=<ID=NS,Number=1,Type=Integer,Description="Number of samples with data">
##INFO=<ID=AN,Number=1,Type=Integer,Description="Total number of alleles in called genotypes">
##INFO=<ID=EAS_AF,Number=A,Type=Float,Description="Allele frequency in the EAS populations calculated from AC and AN, in the range (0,1)">
##INFO=<ID=EUR_AF,Number=A,Type=Float,Description="Allele frequency in the EUR populations calculated from AC and AN, in the range (0,1)">
##INFO=<ID=AFR_AF,Number=A,Type=Float,Description="Allele frequency in the AFR populations calculated from AC and AN, in the range (0,1)">
##INFO=<ID=AMR_AF,Number=A,Type=Float,Description="Allele frequency in the AMR populations calculated from AC and AN, in the range (0,1)">
##INFO=<ID=SAS_AF,Number=A,Type=Float,Description="Allele frequency in the SAS populations calculated from AC and AN, in the range (0,1)">
##INFO=<ID=DP,Number=1,Type=Integer,Description="Total read depth; only low coverage data were counted towards the DP, exome data were not used">
##INFO=<ID=AA,Number=1,Type=String,Description="Ancestral Allele. Format: AA|REF|ALT|IndelType. AA: Ancestral allele, REF:Reference Allele, ALT:Alternate Allele, IndelType:Type of Indel (REF, ALT and IndelType are only defined for indels)">
##INFO=<ID=VT,Number=.,Type=String,Description="indicates what type of variant the line represents">
##INFO=<ID=EX_TARGET,Number=0,Type=Flag,Description="indicates whether a variant is within the exon pull down target boundaries">
##INFO=<ID=MULTI_ALLELIC,Number=0,Type=Flag,Description="indicates whether a site is multi-allelic">
#CHROM	POS	ID	REF	ALT	QUAL	FILTER	INFO
7	132628654	rs116939372	T	G	100	PASS	AC=102;AF=0.0203674;AN=5008;NS=2504;DP=16391;EAS_AF=0.005;AMR_AF=0.0072;AFR_AF=0.0038;EUR_AF=0.0089;SAS_AF=0.0798;AA=T|||;VT=SNP
7	132629069	rs12386603	T	G	100	PASS	AC=176;AF=0.0351438;AN=5008;NS=2504;DP=14929;EAS_AF=0.005;AMR_AF=0.0115;AFR_AF=0.0575;EUR_AF=0.0089;SAS_AF=0.0798;AA=T|||;VT=SNP
7	132629489	rs11977063	A	C	100	PASS	AC=879;AF=0.175519;AN=5008;NS=2504;DP=14291;EAS_AF=0.0833;AMR_AF=0.2233;AFR_AF=0.1301;EUR_AF=0.2306;SAS_AF=0.2413;AA=A|||;VT=SNP
7	132630046	rs929714	A	G	100	PASS	AC=2352;AF=0.469649;AN=5008;NS=2504;DP=16147;EAS_AF=0.4524;AMR_AF=0.438;AFR_AF=0.3018;EUR_AF=0.5457;SAS_AF=0.6585;AA=G|||;VT=SNP
7	132631170	rs74466698	A	G	100	PASS	AC=227;AF=0.0453275;AN=5008;NS=2504;DP=13737;EAS_AF=0.005;AMR_AF=0.0144;AFR_AF=0.0946;EUR_AF=0.0089;SAS_AF=0.0798;AA=A|||;VT=SNP
7	132631202	rs112566958	C	T	100	PASS	AC=301;AF=0.0601038;AN=5008;NS=2504;DP=14086;EAS_AF=0.005;AMR_AF=0.0187;AFR_AF=0.1483;EUR_AF=0.0089;SAS_AF=0.0798;AA=C|||;VT=SNP
7	132631281	rs10954398	A	C	100	PASS	AC=2050;AF=0.409345;AN=5008;NS=2504;DP=13617;EAS_AF=0.4474;AMR_AF=0.4193;AFR_AF=0.1528;EUR_AF=0.5368;SAS_AF=0.5787;AA=A|||;VT=SNP
7	132631401	rs7787392	T	C	100	PASS	AC=998;AF=0.199281;AN=5008;NS=2504;DP=11853;EAS_AF=0.0833;AMR_AF=0.232;AFR_AF=0.2156;EUR_AF=0.2306;SAS_AF=0.2413;AA=T|||;VT=SNP
7	132631964	rs10240304	A	G	100	PASS	AC=301;AF=0.0601038;AN=5008;NS=2504;DP=15038;EAS_AF=0.005;AMR_AF=0.0187;AFR_AF=0.1483;EUR_AF=0.0089;SAS_AF=0.0798;AA=A|||;VT=SNP
7	132633302	rs144907163	A	C	100	PASS	AC=102;AF=0.0203674;AN=5008;NS=2504;DP=18036;EAS_AF=0.005;AMR_AF=0.0072;AFR_AF=0.0038;EUR_AF=0.0089;SAS_AF=0.0798;AA=A|||;VT=SNP
7	132633798	rs17166813	G	A	100	PASS	AC=237;AF=0.0473243;AN=5008;NS=2504;DP=18859;EAS_AF=0.0804;AMR_AF=0.0303;AFR_AF=0.003;EUR_AF=0.0159;SAS_AF=0.1176;AA=G|||;VT=SNP
7	132634242	rs115359217	T	C	100	PASS	AC=13;AF=0.00259585;AN=5008;NS=2504;DP=19294;EAS_AF=0;AMR_AF=0.0058;AFR_AF=0;EUR_AF=0.008;SAS_AF=0.001;AA=T|||;VT=SNP
7	132634512	rs10278995	C	T	100	PASS	AC=417;AF=0.0832668;AN=5008;NS=2504;DP=16316;EAS_AF=0.005;AMR_AF=0.0202;AFR_AF=0.2345;EUR_AF=0.0089;SAS_AF=0.0808;AA=T|||;VT=SNP
7	132634640	rs7796514	C	T	100	PASS	AC=865;AF=0.172724;AN=5008;NS=2504;DP=14557;EAS_AF=0.0813;AMR_AF=0.2233;AFR_AF=0.1225;EUR_AF=0.2286;SAS_AF=0.2413;AA=C|||;VT=SNP
7	132634679	rs10282039	C	T	100	PASS	AC=2216;AF=0.442492;AN=5008;NS=2504;DP=14891;EAS_AF=0.5516;AMR_AF=0.5403;AFR_AF=0.3759;EUR_AF=0.4533;SAS_AF=0.3395;AA=C|||;VT=SNP
7	132634737	rs7796910	G	A	100	PASS	AC=864;AF=0.172524;AN=5008;NS=2504;DP=16243;EAS_AF=0.0804;AMR_AF=0.2233;AFR_AF=0.1225;EUR_AF=0.2286;SAS_AF=0.2413;AA=G|||;VT=SNP
7	132634837	rs6467451	A	T	100	PASS	AC=870;AF=0.173722;AN=5008;NS=2504;DP=16197;EAS_AF=0.0804;AMR_AF=0.2233;AFR_AF=0.1271;EUR_AF=0.2286;SAS_AF=0.2413;AA=A|||;VT=SNP
7	132634993	rs118080861	C	T	100	PASS	AC=102;AF=0.0203674;AN=5008;NS=2504;DP=17242;EAS_AF=0.005;AMR_AF=0.0072;AFR_AF=0.0038;EUR_AF=0.0089;SAS_AF=0.0798;AA=C|||;VT=SNP
7	132635253	rs117839521	G	A	100	PASS	AC=97;AF=0.019369;AN=5008;NS=2504;DP=17280;EAS_AF=0.005;AMR_AF=0.0072;AFR_AF=0.0008;EUR_AF=0.0089;SAS_AF=0.0787;AA=G|||;VT=SNP
7	132635623	rs4731921	T	C	100	PASS	AC=871;AF=0.173922;AN=5008;NS=2504;DP=17208;EAS_AF=0.0804;AMR_AF=0.2233;AFR_AF=0.1271;EUR_AF=0.2286;SAS_AF=0.2423;AA=T|||;VT=SNP
7	132636154	rs10243533	T	C	100	PASS	AC=417;AF=0.0832668;AN=5008;NS=2504;DP=19329;EAS_AF=0.005;AMR_AF=0.0202;AFR_AF=0.2345;EUR_AF=0.0089;SAS_AF=0.0808;AA=T|||;VT=SNP
7	132636948	rs78136188	A	G	100	PASS	AC=236;AF=0.0471246;AN=5008;NS=2504;DP=21201;EAS_AF=0.0804;AMR_AF=0.0303;AFR_AF=0.003;EUR_AF=0.0159;SAS_AF=0.1166;AA=A|||;VT=SNP
7	132637005	rs150591514	T	C	100	PASS	AC=102;AF=0.0203674;AN=5008;NS=2504;DP=20294;EAS_AF=0.005;AMR_AF=0.0072;AFR_AF=0.0038;EUR_AF=0.0089;SAS_AF=0.0798;AA=T|||;VT=SNP
7	132637579	rs10248248	T	C	100	PASS	AC=3527;AF=0.704273;AN=5008;NS=2504;DP=18477;EAS_AF=0.6369;AMR_AF=0.7896;AFR_AF=0.7504;EUR_AF=0.6928;SAS_AF=0.6626;AA=C|||;VT=SNP
7	132638057	rs117870435	G	A	100	PASS	AC=97;AF=0.019369;AN=5008;NS=2504;DP=19133;EAS_AF=0.005;AMR_AF=0.0072;AFR_AF=0.0008;EUR_AF=0.0089;SAS_AF=0.0787;AA=G|||;VT=SNP
7	132638645	rs117349909	G	A	100	PASS	AC=102;AF=0.0203674;AN=5008;NS=2504;DP=20594;EAS_AF=0.005;AMR_AF=0.0072;AFR_AF=0.0038;EUR_AF=0.0089;SAS_AF=0.0798;AA=G|||;VT=SNP
7	132638878	rs7781070	A	T	100	PASS	AC=835;AF=0.166733;AN=5008;NS=2504;DP=20163;EAS_AF=0.0804;AMR_AF=0.2176;AFR_AF=0.1256;EUR_AF=0.2227;SAS_AF=0.2178;AA=A|||;VT=SNP
7	132638879	rs7781195	C	T	100	PASS	AC=833;AF=0.166334;AN=5008;NS=2504;DP=20277;EAS_AF=0.0804;AMR_AF=0.2147;AFR_AF=0.1256;EUR_AF=0.2227;SAS_AF=0.2178;AA=C|||;VT=SNP
7	132639577	rs12533584	G	A	100	PASS	AC=1168;AF=0.233227;AN=5008;NS=2504;DP=21058;EAS_AF=0.3631;AMR_AF=0.1931;AFR_AF=0.0227;EUR_AF=0.3062;SAS_AF=0.3374;AA=G|||;VT=SNP
7	132640955	rs117765359	T	C	100	PASS	AC=102;AF=0.0203674;AN=5008;NS=2504;DP=18482;EAS_AF=0.005;AMR_AF=0.0072;AFR_AF=0.0038;EUR_AF=0.0089;SAS_AF=0.0798;AA=T|||;VT=SNP
7	132641281	rs11983398	A	T	100	PASS	AC=3524;AF=0.703674;AN=5008;NS=2504;DP=20024;EAS_AF=0.6369;AMR_AF=0.7882;AFR_AF=0.7489;EUR_AF=0.6928;SAS_AF=0.6626;AA=T|||;VT=SNP
7	132641519	rs74439568	A	G	100	PASS	AC=420;AF=0.0838658;AN=5008;NS=2504;DP=20817;EAS_AF=0.0079;AMR_AF=0.0202;AFR_AF=0.2345;EUR_AF=0.0089;SAS_AF=0.0808;AA=A|||;VT=SNP
7	132641967	rs76981097	T	C	100	PASS	AC=228;AF=0.0455272;AN=5008;NS=2504;DP=18241;EAS_AF=0.005;AMR_AF=0.0144;AFR_AF=0.0953;EUR_AF=0.0089;SAS_AF=0.0798;AA=T|||;VT=SNP
7	132642148	rs140348926	C	T	100	PASS	AC=102;AF=0.0203674;AN=5008;NS=2504;DP=17219;EAS_AF=0.005;AMR_AF=0.0072;AFR_AF=0.0038;EUR_AF=0.0089;SAS_AF=0.0798;AA=C|||;VT=SNP
7	132642797	rs146801193	C	G	100	PASS	AC=102;AF=0.0203674;AN=5008;NS=2504;DP=17506;EAS_AF=0.005;AMR_AF=0.0072;AFR_AF=0.0038;EUR_AF=0.0089;SAS_AF=0.0798;AA=C|||;VT=SNP
7	132642961	rs28710211	G	A	100	PASS	AC=416;AF=0.0830671;AN=5008;NS=2504;DP=16722;EAS_AF=0.005;AMR_AF=0.0202;AFR_AF=0.2337;EUR_AF=0.0089;SAS_AF=0.0808;AA=G|||;VT=SNP
7	132643864	rs10238727	C	T	100	PASS	AC=416;AF=0.0830671;AN=5008;NS=2504;DP=20256;EAS_AF=0.005;AMR_AF=0.0202;AFR_AF=0.2337;EUR_AF=0.0089;SAS_AF=0.0808;AA=C|||;VT=SNP
7	132644156	rs117314897	A	G	100	PASS	AC=102;AF=0.0203674;AN=5008;NS=2504;DP=19893;EAS_AF=0.005;AMR_AF=0.0072;AFR_AF=0.0038;EUR_AF=0.0089;SAS_AF=0.0798;AA=A|||;VT=SNP
7	132644903	rs6951454	C	T	100	PASS	AC=1256;AF=0.250799;AN=5008;NS=2504;DP=9434;EAS_AF=0.0853;AMR_AF=0.2378;AFR_AF=0.3608;EUR_AF=0.2326;SAS_AF=0.3006;AA=T|||;VT=SNP
7	132645047	rs76857224	G	A	100	PASS	AC=49;AF=0.00978435;AN=5008;NS=2504;DP=18466;EAS_AF=0.001;AMR_AF=0.0101;AFR_AF=0.0008;EUR_AF=0.0368;SAS_AF=0.0031;AA=G|||;VT=SNP
7	132645089	rs75468200	G	A	100	PASS	AC=417;AF=0.0832668;AN=5008;NS=2504;DP=20356;EAS_AF=0.005;AMR_AF=0.0202;AFR_AF=0.2345;EUR_AF=0.0089;SAS_AF=0.0808;AA=G|||;VT=SNP
7	132645222	rs7804370	T	G	100	PASS	AC=831;AF=0.165935;AN=5008;NS=2504;DP=19959;EAS_AF=0.0804;AMR_AF=0.2176;AFR_AF=0.1218;EUR_AF=0.2237;SAS_AF=0.2178;AA=T|||;VT=SNP
7	132645346	rs77493143	A	G	100	PASS	AC=416;AF=0.0830671;AN=5008;NS=2504;DP=22782;EAS_AF=0.005;AMR_AF=0.0202;AFR_AF=0.2337;EUR_AF=0.0089;SAS_AF=0.0808;AA=G|||;VT=SNP
7	132645417	rs28361975	A	C	100	PASS	AC=417;AF=0.0832668;AN=5008;NS=2504;DP=21327;EAS_AF=0.005;AMR_AF=0.0202;AFR_AF=0.2345;EUR_AF=0.0089;SAS_AF=0.0808;AA=A|||;VT=SNP
7	132645427	rs74318532	T	C	100	PASS	AC=417;AF=0.0832668;AN=5008;NS=2504;DP=21308;EAS_AF=0.005;AMR_AF=0.0202;AFR_AF=0.2345;EUR_AF=0.0089;SAS_AF=0.0808;AA=C|||;VT=SNP
7	132645647	rs78291128	A	G	100	PASS	AC=31;AF=0.0061901;AN=5008;NS=2504;DP=20543;EAS_AF=0;AMR_AF=0.0144;AFR_AF=0.0008;EUR_AF=0.0189;SAS_AF=0.001;AA=A|||;VT=SNP
7	132645770	rs2343633	A	G	100	PASS	AC=837;AF=0.167133;AN=5008;NS=2504;DP=19155;EAS_AF=0.0804;AMR_AF=0.2176;AFR_AF=0.1263;EUR_AF=0.2237;SAS_AF=0.2178;AA=A|||;VT=SNP
7	132646222	rs10247871	G	T	100	PASS	AC=419;AF=0.0836661;AN=5008;NS=2504;DP=16553;EAS_AF=0.005;AMR_AF=0.0202;AFR_AF=0.236;EUR_AF=0.0089;SAS_AF=0.0808;AA=G|||;VT=SNP
7	132646357	rs10263224	T	A	100	PASS	AC=1254;AF=0.250399;AN=5008;NS=2504;DP=17934;EAS_AF=0.0853;AMR_AF=0.2378;AFR_AF=0.3608;EUR_AF=0.2326;SAS_AF=0.2986;AA=A|||;VT=SNP
7	132646359	rs117308006	G	A	100	PASS	AC=102;AF=0.0203674;AN=5008;NS=2504;DP=17917;EAS_AF=0.005;AMR_AF=0.0072;AFR_AF=0.0038;EUR_AF=0.0089;SAS_AF=0.0798;AA=G|||;VT=SNP
7	132646958	rs77886666	A	T	100	PASS	AC=417;AF=0.0832668;AN=5008;NS=2504;DP=16702;EAS_AF=0.005;AMR_AF=0.0202;AFR_AF=0.2345;EUR_AF=0.0089;SAS_AF=0.0808;AA=T|||;VT=SNP
7	132647504	rs116899079	A	G	100	PASS	AC=102;AF=0.0203674;AN=5008;NS=2504;DP=16068;EAS_AF=0.005;AMR_AF=0.0072;AFR_AF=0.0038;EUR_AF=0.0089;SAS_AF=0.0798;AA=A|||;VT=SNP
7	132648024	rs183064434	A	G	100	PASS	AC=102;AF=0.0203674;AN=5008;NS=2504;DP=8426;EAS_AF=0.005;AMR_AF=0.0072;AFR_AF=0.0038;EUR_AF=0.0089;SAS_AF=0.0798;AA=A|||;VT=SNP
7	132648216	rs7783736	T	C	100	PASS	AC=974;AF=0.194489;AN=5008;NS=2504;DP=8791;EAS_AF=0.0853;AMR_AF=0.2378;AFR_AF=0.1354;EUR_AF=0.2425;SAS_AF=0.3067;AA=C|||;VT=SNP
7	132648284	rs191807276	C	T	100	PASS	AC=103;AF=0.0205671;AN=5008;NS=2504;DP=11693;EAS_AF=0.005;AMR_AF=0.0072;AFR_AF=0.0038;EUR_AF=0.0089;SAS_AF=0.0808;AA=C|||;VT=SNP
7	132648376	rs7801119	G	A	100	PASS	AC=845;AF=0.16873;AN=5008;NS=2504;DP=10386;EAS_AF=0.0804;AMR_AF=0.2176;AFR_AF=0.1324;EUR_AF=0.2237;SAS_AF=0.2178;AA=G|||;VT=SNP
7	132649642	rs4731922	T	G	100	PASS	AC=1254;AF=0.250399;AN=5008;NS=2504;DP=20110;EAS_AF=0.0853;AMR_AF=0.2378;AFR_AF=0.3608;EUR_AF=0.2326;SAS_AF=0.2986;AA=G|||;VT=SNP
7	132650190	rs17166821	C	G	100	PASS	AC=1254;AF=0.250399;AN=5008;NS=2504;DP=17344;EAS_AF=0.0853;AMR_AF=0.2378;AFR_AF=0.3608;EUR_AF=0.2326;SAS_AF=0.2986;AA=G|||;VT=SNP
7	132650458	rs56196277	G	A	100	PASS	AC=853;AF=0.170327;AN=5008;NS=2504;DP=18150;EAS_AF=0.0804;AMR_AF=0.2248;AFR_AF=0.1324;EUR_AF=0.2256;SAS_AF=0.2188;AA=G|||;VT=SNP
7	132651130	rs11981132	G	C	100	PASS	AC=1255;AF=0.250599;AN=5008;NS=2504;DP=21355;EAS_AF=0.0853;AMR_AF=0.2378;AFR_AF=0.3616;EUR_AF=0.2326;SAS_AF=0.2986;AA=C|||;VT=SNP
7	132651302	rs2042067	T	C	100	PASS	AC=2270;AF=0.453275;AN=5008;NS=2504;DP=23725;EAS_AF=0.5516;AMR_AF=0.5533;AFR_AF=0.388;EUR_AF=0.4592;SAS_AF=0.363;AA=T|||;VT=SNP
7	132651425	rs7799350	T	C	100	PASS	AC=852;AF=0.170128;AN=5008;NS=2504;DP=22697;EAS_AF=0.0804;AMR_AF=0.2233;AFR_AF=0.1324;EUR_AF=0.2256;SAS_AF=0.2188;AA=T|||;VT=SNP
7	132652066	rs4728274	T	C	100	PASS	AC=854;AF=0.170527;AN=5008;NS=2504;DP=17398;EAS_AF=0.0804;AMR_AF=0.2233;AFR_AF=0.1339;EUR_AF=0.2256;SAS_AF=0.2188;AA=T|||;VT=SNP
7	132652316	rs4731923	A	G	100	PASS	AC=1158;AF=0.23123;AN=5008;NS=2504;DP=13688;EAS_AF=0.0804;AMR_AF=0.2363;AFR_AF=0.3555;EUR_AF=0.2266;SAS_AF=0.2198;AA=G|||;VT=SNP
7	132652341	rs4731924	A	G	100	PASS	AC=970;AF=0.19369;AN=5008;NS=2504;DP=13364;EAS_AF=0.0804;AMR_AF=0.2305;AFR_AF=0.2179;EUR_AF=0.2256;SAS_AF=0.2188;AA=A|||;VT=SNP
7	132652640	rs7798220	C	G	100	PASS	AC=1108;AF=0.221246;AN=5008;NS=2504;DP=12092;EAS_AF=0.0853;AMR_AF=0.2349;AFR_AF=0.2526;EUR_AF=0.2326;SAS_AF=0.2975;AA=G|||;VT=SNP
7	132652878	rs17166828	T	C	100	PASS	AC=203;AF=0.0405351;AN=5008;NS=2504;DP=18379;EAS_AF=0.0804;AMR_AF=0.0245;AFR_AF=0.0023;EUR_AF=0.0109;SAS_AF=0.093;AA=T|||;VT=SNP
7	132653037	rs117271993	G	T	100	PASS	AC=79;AF=0.0157748;AN=5008;NS=2504;DP=18005;EAS_AF=0;AMR_AF=0.013;AFR_AF=0;EUR_AF=0.0517;SAS_AF=0.0184;AA=G|||;VT=SNP
7	132653589	rs80014365	T	G	100	PASS	AC=203;AF=0.0405351;AN=5008;NS=2504;DP=17640;EAS_AF=0.0804;AMR_AF=0.0245;AFR_AF=0.0023;EUR_AF=0.0109;SAS_AF=0.093;AA=T|||;VT=SNP
7	132654255	rs6971707	C	T	100	PASS	AC=837;AF=0.167133;AN=5008;NS=2504;DP=19973;EAS_AF=0.0804;AMR_AF=0.219;AFR_AF=0.1256;EUR_AF=0.2237;SAS_AF=0.2178;AA=C|||;VT=SNP
7	132655492	rs77536594	T	C	100	PASS	AC=88;AF=0.0175719;AN=5008;NS=2504;DP=15715;EAS_AF=0;AMR_AF=0.0187;AFR_AF=0.0008;EUR_AF=0.0557;SAS_AF=0.0184;AA=T|||;VT=SNP
7	132655782	rs117551236	T	C	100	PASS	AC=43;AF=0.00858626;AN=5008;NS=2504;DP=14898;EAS_AF=0;AMR_AF=0.0043;AFR_AF=0;EUR_AF=0.0368;SAS_AF=0.0031;AA=T|||;VT=SNP
7	132656873	rs12707063	A	C	100	PASS	AC=1516;AF=0.302716;AN=5008;NS=2504;DP=18037;EAS_AF=0.3423;AMR_AF=0.2911;AFR_AF=0.1657;EUR_AF=0.4453;SAS_AF=0.3088;AA=A|||;VT=SNP
7	132657259	rs2058944	C	T	100	PASS	AC=1063;AF=0.21226;AN=5008;NS=2504;DP=19243;EAS_AF=0.0853;AMR_AF=0.232;AFR_AF=0.2201;EUR_AF=0.2326;SAS_AF=0.2975;AA=T|||;VT=SNP
7	132657680	rs7787607	A	T	100	PASS	AC=459;AF=0.0916534;AN=5008;NS=2504;DP=19051;EAS_AF=0;AMR_AF=0.1527;AFR_AF=0.1067;EUR_AF=0.1441;SAS_AF=0.0685;AA=A|||;VT=SNP
7	132658084	rs2058945	C	A	100	PASS	AC=460;AF=0.091853;AN=5008;NS=2504;DP=18575;EAS_AF=0;AMR_AF=0.1542;AFR_AF=0.1067;EUR_AF=0.1441;SAS_AF=0.0685;AA=C|||;VT=SNP
7	132659059	rs2042068	A	G	100	PASS	AC=2285;AF=0.45627;AN=5008;NS=2504;DP=14733;EAS_AF=0.5516;AMR_AF=0.5519;AFR_AF=0.4002;EUR_AF=0.4592;SAS_AF=0.363;AA=A|||;VT=SNP
7	132659374	rs6960797	A	G	100	PASS	AC=2402;AF=0.479633;AN=5008;NS=2504;DP=14368;EAS_AF=0.5506;AMR_AF=0.5591;AFR_AF=0.4856;EUR_AF=0.4592;SAS_AF=0.363;AA=G|||;VT=SNP
7	132660489	rs7799141	A	G	100	PASS	AC=3525;AF=0.703874;AN=5008;NS=2504;DP=16848;EAS_AF=0.6369;AMR_AF=0.7896;AFR_AF=0.7504;EUR_AF=0.6918;SAS_AF=0.6616;AA=G|||;VT=SNP
7	132660520	rs144663601	G	A	100	PASS	AC=242;AF=0.0483227;AN=5008;NS=2504;DP=17140;EAS_AF=0.0813;AMR_AF=0.0245;AFR_AF=0.003;EUR_AF=0.0179;SAS_AF=0.1237;AA=G|||;VT=SNP
7	132661197	rs62465311	C	T	100	PASS	AC=30;AF=0.00599042;AN=5008;NS=2504;DP=19371;EAS_AF=0.002;AMR_AF=0.0072;AFR_AF=0.0015;EUR_AF=0.0199;SAS_AF=0.001;AA=C|||;VT=SNP
7	132661637	rs1421303	T	G	100	PASS	AC=2287;AF=0.456669;AN=5008;NS=2504;DP=16115;EAS_AF=0.5516;AMR_AF=0.5519;AFR_AF=0.4002;EUR_AF=0.4602;SAS_AF=0.364;AA=T|||;VT=SNP
7	132662469	rs1011837	T	A	100	PASS	AC=2403;AF=0.479832;AN=5008;NS=2504;DP=16762;EAS_AF=0.5516;AMR_AF=0.5591;AFR_AF=0.4856;EUR_AF=0.4592;SAS_AF=0.363;AA=A|||;VT=SNP
7	132662568	rs11766271	G	A	100	PASS	AC=356;AF=0.0710863;AN=5008;NS=2504;DP=16296;EAS_AF=0;AMR_AF=0.1455;AFR_AF=0.0325;EUR_AF=0.1441;SAS_AF=0.0685;AA=G|||;VT=SNP
7	132663138	rs2160895	C	A	100	PASS	AC=2284;AF=0.45607;AN=5008;NS=2504;DP=19058;EAS_AF=0.5516;AMR_AF=0.5504;AFR_AF=0.4002;EUR_AF=0.4592;SAS_AF=0.363;AA=C|||;VT=SNP
7	132663381	rs10269475	T	C	100	PASS	AC=2285;AF=0.45627;AN=5008;NS=2504;DP=18925;EAS_AF=0.5516;AMR_AF=0.5519;AFR_AF=0.4002;EUR_AF=0.4592;SAS_AF=0.363;AA=T|||;VT=SNP
7	132663425	rs6947589	T	C	100	PASS	AC=3524;AF=0.703674;AN=5008;NS=2504;DP=17497;EAS_AF=0.6399;AMR_AF=0.7896;AFR_AF=0.7474;EUR_AF=0.6918;SAS_AF=0.6616;AA=C|||;VT=SNP
7	132664010	rs1014700	C	G	100	PASS	AC=3524;AF=0.703674;AN=5008;NS=2504;DP=16894;EAS_AF=0.6369;AMR_AF=0.7896;AFR_AF=0.7496;EUR_AF=0.6918;SAS_AF=0.6616;AA=G|||;VT=SNP
7	132664757	rs4731925	C	T	100	PASS	AC=3524;AF=0.703674;AN=5008;NS=2504;DP=17012;EAS_AF=0.6359;AMR_AF=0.7896;AFR_AF=0.7504;EUR_AF=0.6918;SAS_AF=0.6616;AA=T|||;VT=SNP
7	132665320	rs79002883	G	A	100	PASS	AC=33;AF=0.00658946;AN=5008;NS=2504;DP=16570;EAS_AF=0;AMR_AF=0.0101;AFR_AF=0.0008;EUR_AF=0.0219;SAS_AF=0.0031;AA=G|||;VT=SNP
7	132666184	rs147237996	T	C	100	PASS	AC=34;AF=0.00678914;AN=5008;NS=2504;DP=20029;EAS_AF=0;AMR_AF=0.0043;AFR_AF=0.0015;EUR_AF=0.0179;SAS_AF=0.0112;AA=T|||;VT=SNP
7	132666768	rs7781843	G	A	100	PASS	AC=884;AF=0.176518;AN=5008;NS=2504;DP=17270;EAS_AF=0.0813;AMR_AF=0.2233;AFR_AF=0.1263;EUR_AF=0.2326;SAS_AF=0.2515;AA=G|||;VT=SNP
7	132666863	rs6948238	G	A	100	PASS	AC=2284;AF=0.45607;AN=5008;NS=2504;DP=17328;EAS_AF=0.5506;AMR_AF=0.5519;AFR_AF=0.4002;EUR_AF=0.4592;SAS_AF=0.363;AA=G|||;VT=SNP
7	132666888	rs6948353	G	T	100	PASS	AC=2402;AF=0.479633;AN=5008;NS=2504;DP=17032;EAS_AF=0.5506;AMR_AF=0.5591;AFR_AF=0.4856;EUR_AF=0.4592;SAS_AF=0.363;AA=T|||;VT=SNP
7	132667026	rs62465313	T	C	100	PASS	AC=177;AF=0.0353435;AN=5008;NS=2504;DP=18732;EAS_AF=0;AMR_AF=0.0447;AFR_AF=0.003;EUR_AF=0.0825;SAS_AF=0.0603;AA=T|||;VT=SNP
7	132667955	rs6467453	A	G	100	PASS	AC=3524;AF=0.703674;AN=5008;NS=2504;DP=15150;EAS_AF=0.6359;AMR_AF=0.7896;AFR_AF=0.7504;EUR_AF=0.6918;SAS_AF=0.6616;AA=a|||;VT=SNP
7	132668685	rs12673767	C	T	100	PASS	AC=2284;AF=0.45607;AN=5008;NS=2504;DP=17596;EAS_AF=0.5506;AMR_AF=0.5519;AFR_AF=0.4002;EUR_AF=0.4592;SAS_AF=0.363;AA=C|||;VT=SNP
7	132671335	rs6467454	G	A	100	PASS	AC=2286;AF=0.45647;AN=5008;NS=2504;DP=15742;EAS_AF=0.5506;AMR_AF=0.5519;AFR_AF=0.4002;EUR_AF=0.4612;SAS_AF=0.363;AA=G|||;VT=SNP
7	132671407	rs6467455	A	G	100	PASS	AC=2286;AF=0.45647;AN=5008;NS=2504;DP=16964;EAS_AF=0.5506;AMR_AF=0.5519;AFR_AF=0.4002;EUR_AF=0.4612;SAS_AF=0.363;AA=A|||;VT=SNP
7	132671534	rs4731927	C	T	100	PASS	AC=3506;AF=0.70008;AN=5008;NS=2504;DP=19208;EAS_AF=0.6359;AMR_AF=0.7882;AFR_AF=0.7504;EUR_AF=0.6899;SAS_AF=0.6462;AA=T|||;VT=SNP
7	132672067	rs10239315	A	C	100	PASS	AC=2403;AF=0.479832;AN=5008;NS=2504;DP=20703;EAS_AF=0.5506;AMR_AF=0.5591;AFR_AF=0.4849;EUR_AF=0.4612;SAS_AF=0.363;AA=C|||;VT=SNP
7	132672192	rs6967168	T	G	100	PASS	AC=872;AF=0.174121;AN=5008;NS=2504;DP=20594;EAS_AF=0.0813;AMR_AF=0.2233;AFR_AF=0.1331;EUR_AF=0.2286;SAS_AF=0.2342;AA=T|||;VT=SNP
7	132672270	rs6947082	C	G	100	PASS	AC=3506;AF=0.70008;AN=5008;NS=2504;DP=20837;EAS_AF=0.6369;AMR_AF=0.7882;AFR_AF=0.7504;EUR_AF=0.6899;SAS_AF=0.6452;AA=G|||;VT=SNP
7	132672310	rs10269293	C	T	100	PASS	AC=2286;AF=0.45647;AN=5008;NS=2504;DP=19653;EAS_AF=0.5506;AMR_AF=0.5519;AFR_AF=0.4002;EUR_AF=0.4612;SAS_AF=0.363;AA=T|||;VT=SNP
7	132672329	rs10269489	G	A	100	PASS	AC=1511;AF=0.301717;AN=5008;NS=2504;DP=19949;EAS_AF=0.3383;AMR_AF=0.2911;AFR_AF=0.1657;EUR_AF=0.4463;SAS_AF=0.3067;AA=G|||;VT=SNP
7	132672849	rs12155297	C	G	100	PASS	AC=3507;AF=0.70028;AN=5008;NS=2504;DP=15676;EAS_AF=0.6359;AMR_AF=0.7882;AFR_AF=0.7504;EUR_AF=0.6899;SAS_AF=0.6472;AA=G|||;VT=SNP
7	132673434	rs71535712	G	A	100	PASS	AC=64;AF=0.0127796;AN=5008;NS=2504;DP=12368;EAS_AF=0;AMR_AF=0.0288;AFR_AF=0.0023;EUR_AF=0.0398;SAS_AF=0.001;AA=G|||;VT=SNP
7	132673520	rs191306628	A	T	100	PASS	AC=221;AF=0.0441294;AN=5008;NS=2504;DP=11320;EAS_AF=0.0804;AMR_AF=0.0231;AFR_AF=0.003;EUR_AF=0.0139;SAS_AF=0.1084;AA=A|||;VT=SNP
7	132673521	rs1009909	T	A	100	PASS	AC=2267;AF=0.452676;AN=5008;NS=2504;DP=11348;EAS_AF=0.5486;AMR_AF=0.5418;AFR_AF=0.3949;EUR_AF=0.4592;SAS_AF=0.362;AA=T|||;VT=SNP
7	132674075	rs1011639	T	G	100	PASS	AC=2289;AF=0.457069;AN=5008;NS=2504;DP=17394;EAS_AF=0.5506;AMR_AF=0.5533;AFR_AF=0.4024;EUR_AF=0.4602;SAS_AF=0.363;AA=T|||;VT=SNP
7	132674561	rs78936923	T	C	100	PASS	AC=36;AF=0.0071885;AN=5008;NS=2504;DP=19113;EAS_AF=0;AMR_AF=0.0115;AFR_AF=0.0015;EUR_AF=0.0249;SAS_AF=0.001;AA=T|||;VT=SNP
7	132675366	rs1421304	C	T	100	PASS	AC=3511;AF=0.701078;AN=5008;NS=2504;DP=21656;EAS_AF=0.6379;AMR_AF=0.7882;AFR_AF=0.7504;EUR_AF=0.6918;SAS_AF=0.6472;AA=T|||;VT=SNP
7	132675441	rs1421306	C	T	100	PASS	AC=3508;AF=0.700479;AN=5008;NS=2504;DP=21110;EAS_AF=0.6369;AMR_AF=0.7882;AFR_AF=0.7504;EUR_AF=0.6899;SAS_AF=0.6472;AA=T|||;VT=SNP
7	132677357	rs6956407	T	C	100	PASS	AC=863;AF=0.172324;AN=5008;NS=2504;DP=17328;EAS_AF=0.0813;AMR_AF=0.2219;AFR_AF=0.1263;EUR_AF=0.2286;SAS_AF=0.2352;AA=T|||;VT=SNP
7	132677793	rs28629389	C	T	100	PASS	AC=2282;AF=0.455671;AN=5008;NS=2504;DP=16513;EAS_AF=0.5516;AMR_AF=0.5504;AFR_AF=0.4002;EUR_AF=0.4573;SAS_AF=0.363;AA=C|||;VT=SNP
7	132678428	rs7811834	G	C	100	PASS	AC=3505;AF=0.69988;AN=5008;NS=2504;DP=17318;EAS_AF=0.6369;AMR_AF=0.7882;AFR_AF=0.7504;EUR_AF=0.6879;SAS_AF=0.6462;AA=C|||;VT=SNP
7	132678578	rs7794951	T	G	100	PASS	AC=2285;AF=0.45627;AN=5008;NS=2504;DP=19122;EAS_AF=0.5516;AMR_AF=0.5519;AFR_AF=0.4002;EUR_AF=0.4592;SAS_AF=0.363;AA=T|||;VT=SNP
7	132679678	rs7784869	G	A	100	PASS	AC=878;AF=0.175319;AN=5008;NS=2504;DP=17118;EAS_AF=0.0813;AMR_AF=0.2219;AFR_AF=0.1331;EUR_AF=0.2296;SAS_AF=0.2403;AA=G|||;VT=SNP
7	132679798	rs1421307	G	A	100	PASS	AC=3505;AF=0.69988;AN=5008;NS=2504;DP=19109;EAS_AF=0.6369;AMR_AF=0.7882;AFR_AF=0.7504;EUR_AF=0.6879;SAS_AF=0.6462;AA=A|||;VT=SNP
7	132680427	rs13239310	C	T	100	PASS	AC=2285;AF=0.45627;AN=5008;NS=2504;DP=17785;EAS_AF=0.5516;AMR_AF=0.5519;AFR_AF=0.4002;EUR_AF=0.4592;SAS_AF=0.363;AA=C|||;VT=SNP
7	132681030	rs10276900	A	C	100	PASS	AC=3526;AF=0.704073;AN=5008;NS=2504;DP=19577;EAS_AF=0.6369;AMR_AF=0.7896;AFR_AF=0.7511;EUR_AF=0.6918;SAS_AF=0.6616;AA=C|||;VT=SNP
7	132681093	rs10247648	C	G	100	PASS	AC=3506;AF=0.70008;AN=5008;NS=2504;DP=19661;EAS_AF=0.6369;AMR_AF=0.7882;AFR_AF=0.7511;EUR_AF=0.6879;SAS_AF=0.6462;AA=G|||;VT=SNP
7	132681317	rs74501863	C	A	100	PASS	AC=164;AF=0.0327476;AN=5008;NS=2504;DP=21676;EAS_AF=0;AMR_AF=0.0432;AFR_AF=0.0053;EUR_AF=0.0706;SAS_AF=0.0573;AA=C|||;VT=SNP
7	132681426	rs6977953	T	G	100	PASS	AC=3526;AF=0.704073;AN=5008;NS=2504;DP=19081;EAS_AF=0.6369;AMR_AF=0.7896;AFR_AF=0.7511;EUR_AF=0.6918;SAS_AF=0.6616;AA=G|||;VT=SNP
7	132683047	rs7809527	C	T	100	PASS	AC=2285;AF=0.45627;AN=5008;NS=2504;DP=17735;EAS_AF=0.5516;AMR_AF=0.5519;AFR_AF=0.4002;EUR_AF=0.4592;SAS_AF=0.363;AA=C|||;VT=SNP
7	132683626	rs10237617	G	A	100	PASS	AC=2285;AF=0.45627;AN=5008;NS=2504;DP=18848;EAS_AF=0.5516;AMR_AF=0.5519;AFR_AF=0.3994;EUR_AF=0.4602;SAS_AF=0.363;AA=G|||;VT=SNP
7	132684307	rs1035293	G	A	100	PASS	AC=2286;AF=0.45647;AN=5008;NS=2504;DP=18426;EAS_AF=0.5516;AMR_AF=0.5519;AFR_AF=0.3994;EUR_AF=0.4612;SAS_AF=0.363;AA=G|||;VT=SNP
7	132684387	rs1035294	T	C	100	PASS	AC=1518;AF=0.303115;AN=5008;NS=2504;DP=18292;EAS_AF=0.3423;AMR_AF=0.2911;AFR_AF=0.1664;EUR_AF=0.4463;SAS_AF=0.3088;AA=T|||;VT=SNP
7	132684498	rs10267826	A	G	100	PASS	AC=2288;AF=0.456869;AN=5008;NS=2504;DP=17375;EAS_AF=0.5516;AMR_AF=0.5519;AFR_AF=0.4002;EUR_AF=0.4612;SAS_AF=0.364;AA=G|||;VT=SNP
7	132684929	rs7802619	T	C	100	PASS	AC=2286;AF=0.45647;AN=5008;NS=2504;DP=18493;EAS_AF=0.5516;AMR_AF=0.5519;AFR_AF=0.3994;EUR_AF=0.4612;SAS_AF=0.363;AA=T|||;VT=SNP
7	132685064	rs4731928	C	T	100	PASS	AC=3507;AF=0.70028;AN=5008;NS=2504;DP=19287;EAS_AF=0.6369;AMR_AF=0.7882;AFR_AF=0.7504;EUR_AF=0.6899;SAS_AF=0.6462;AA=T|||;VT=SNP
7	132685816	rs4728277	T	C	100	PASS	AC=3538;AF=0.70647;AN=5008;NS=2504;DP=21378;EAS_AF=0.6369;AMR_AF=0.7896;AFR_AF=0.7579;EUR_AF=0.6938;SAS_AF=0.6626;AA=C|||;VT=SNP
7	132685943	rs10275575	A	G	100	PASS	AC=2286;AF=0.45647;AN=5008;NS=2504;DP=20869;EAS_AF=0.5516;AMR_AF=0.5519;AFR_AF=0.3994;EUR_AF=0.4612;SAS_AF=0.363;AA=A|||;VT=SNP
7	132688560	rs79663369	C	T	100	PASS	AC=38;AF=0.00758786;AN=5008;NS=2504;DP=16845;EAS_AF=0;AMR_AF=0.013;AFR_AF=0.0015;EUR_AF=0.0249;SAS_AF=0.002;AA=T|||;VT=SNP
7	132688841	rs6467457	G	A	100	PASS	AC=2285;AF=0.45627;AN=5008;NS=2504;DP=15782;EAS_AF=0.5516;AMR_AF=0.5519;AFR_AF=0.3986;EUR_AF=0.4612;SAS_AF=0.363;AA=G|||;VT=SNP
7	132688852	rs6467458	T	C	100	PASS	AC=2404;AF=0.480032;AN=5008;NS=2504;DP=15458;EAS_AF=0.5516;AMR_AF=0.5591;AFR_AF=0.4849;EUR_AF=0.4612;SAS_AF=0.363;AA=C|||;VT=SNP
7	132688953	rs62465318	C	A	100	PASS	AC=891;AF=0.177915;AN=5008;NS=2504;DP=16516;EAS_AF=0.0813;AMR_AF=0.2248;AFR_AF=0.1324;EUR_AF=0.2326;SAS_AF=0.2495;AA=C|||;VT=SNP
7	132689271	rs10085702	C	G	100	PASS	AC=2285;AF=0.45627;AN=5008;NS=2504;DP=19684;EAS_AF=0.5516;AMR_AF=0.5519;AFR_AF=0.3986;EUR_AF=0.4612;SAS_AF=0.363;AA=C|||;VT=SNP
7	132689699	rs55790233	T	C	100	PASS	AC=13;AF=0.00259585;AN=5008;NS=2504;DP=15159;EAS_AF=0;AMR_AF=0.0072;AFR_AF=0;EUR_AF=0.007;SAS_AF=0.001;AA=T|||;VT=SNP
7	132690133	rs60141001	C	G	100	PASS	AC=776;AF=0.154952;AN=5008;NS=2504;DP=17597;EAS_AF=0.3105;AMR_AF=0.121;AFR_AF=0.0045;EUR_AF=0.1272;SAS_AF=0.2505;AA=C|||;VT=SNP
7	132690370	rs6959725	T	G	100	PASS	AC=2285;AF=0.45627;AN=5008;NS=2504;DP=18117;EAS_AF=0.5516;AMR_AF=0.5519;AFR_AF=0.3986;EUR_AF=0.4612;SAS_AF=0.363;AA=T|||;VT=SNP
7	132690684	rs13233438	G	C	100	PASS	AC=2285;AF=0.45627;AN=5008;NS=2504;DP=16846;EAS_AF=0.5516;AMR_AF=0.5519;AFR_AF=0.3986;EUR_AF=0.4612;SAS_AF=0.363;AA=G|||;VT=SNP
7	132691534	rs10267851	G	A	100	PASS	AC=1489;AF=0.297324;AN=5008;NS=2504;DP=14107;EAS_AF=0.3413;AMR_AF=0.2709;AFR_AF=0.1649;EUR_AF=0.4394;SAS_AF=0.3037;AA=G|||;VT=SNP
7	132691625	rs10264205	T	C	100	PASS	AC=2263;AF=0.451877;AN=5008;NS=2504;DP=15292;EAS_AF=0.5516;AMR_AF=0.5346;AFR_AF=0.3971;EUR_AF=0.4553;SAS_AF=0.3609;AA=T|||;VT=SNP
7	132691858	rs56182580	T	C	100	PASS	AC=942;AF=0.188099;AN=5008;NS=2504;DP=17920;EAS_AF=0.0823;AMR_AF=0.2565;AFR_AF=0.1354;EUR_AF=0.2535;SAS_AF=0.2526;AA=T|||;VT=SNP
7	132692299	rs35598556	C	T	100	PASS	AC=454;AF=0.090655;AN=5008;NS=2504;DP=18181;EAS_AF=0;AMR_AF=0.1499;AFR_AF=0.1036;EUR_AF=0.1431;SAS_AF=0.0706;AA=C|||;VT=SNP
7	132692468	rs6467459	T	C	100	PASS	AC=3491;AF=0.697085;AN=5008;NS=2504;DP=18662;EAS_AF=0.6359;AMR_AF=0.7723;AFR_AF=0.7542;EUR_AF=0.6819;SAS_AF=0.6452;AA=C|||;VT=SNP
7	132692500	rs140199795	T	C	100	PASS	AC=35;AF=0.00698882;AN=5008;NS=2504;DP=19403;EAS_AF=0;AMR_AF=0.0072;AFR_AF=0;EUR_AF=0.0288;SAS_AF=0.001;AA=T|||;VT=SNP
7	132692532	rs12535119	C	T	100	PASS	AC=1346;AF=0.26877;AN=5008;NS=2504;DP=20607;EAS_AF=0.2411;AMR_AF=0.2867;AFR_AF=0.1657;EUR_AF=0.3091;SAS_AF=0.3824;AA=C|||;VT=SNP
7	132693536	rs10253995	C	T	100	PASS	AC=1786;AF=0.356629;AN=5008;NS=2504;DP=15917;EAS_AF=0.3919;AMR_AF=0.4712;AFR_AF=0.3631;EUR_AF=0.3718;SAS_AF=0.2147;AA=C|||;VT=SNP
7	132693770	rs6969420	A	C	100	PASS	AC=3496;AF=0.698083;AN=5008;NS=2504;DP=16983;EAS_AF=0.6369;AMR_AF=0.7723;AFR_AF=0.7564;EUR_AF=0.6829;SAS_AF=0.6452;AA=C|||;VT=SNP
7	132693997	rs112689820	A	G	100	PASS	AC=1507;AF=0.300919;AN=5008;NS=2504;DP=15359;EAS_AF=0.2411;AMR_AF=0.2983;AFR_AF=0.267;EUR_AF=0.3141;SAS_AF=0.3967;AA=A|||;VT=SNP
7	132694001	rs113827847	G	A	100	PASS	AC=1338;AF=0.267173;AN=5008;NS=2504;DP=15566;EAS_AF=0.2411;AMR_AF=0.2882;AFR_AF=0.1596;EUR_AF=0.3091;SAS_AF=0.3814;AA=G|||;VT=SNP
7	132694017	rs12707068	G	A	100	PASS	AC=1765;AF=0.352436;AN=5008;NS=2504;DP=555;EAS_AF=0.3919;AMR_AF=0.4683;AFR_AF=0.3502;EUR_AF=0.3718;SAS_AF=0.2127;AA=G|||;VT=SNP
7	132694079	rs12707069	G	A	100	PASS	AC=1765;AF=0.352436;AN=5008;NS=2504;DP=9023;EAS_AF=0.3919;AMR_AF=0.4683;AFR_AF=0.3502;EUR_AF=0.3718;SAS_AF=0.2127;AA=g|||;VT=SNP
7	132694557	rs74939204	A	G	100	PASS	AC=454;AF=0.090655;AN=5008;NS=2504;DP=22069;EAS_AF=0.1597;AMR_AF=0.0634;AFR_AF=0.0182;EUR_AF=0.0805;SAS_AF=0.1472;AA=A|||;VT=SNP
7	132694923	rs7807434	C	G	100	PASS	AC=1765;AF=0.352436;AN=5008;NS=2504;DP=19448;EAS_AF=0.3919;AMR_AF=0.4683;AFR_AF=0.3495;EUR_AF=0.3718;SAS_AF=0.2137;AA=C|||;VT=SNP
7	132695003	rs62465321	G	C	100	PASS	AC=179;AF=0.0357428;AN=5008;NS=2504;DP=18338;EAS_AF=0;AMR_AF=0.0461;AFR_AF=0.003;EUR_AF=0.0825;SAS_AF=0.0613;AA=G|||;VT=SNP
7	132695441	rs10262122	C	T	100	PASS	AC=1764;AF=0.352236;AN=5008;NS=2504;DP=16386;EAS_AF=0.3919;AMR_AF=0.4683;AFR_AF=0.3495;EUR_AF=0.3718;SAS_AF=0.2127;AA=C|||;VT=SNP
7	132696711	rs12707072	G	A	100	PASS	AC=1786;AF=0.356629;AN=5008;NS=2504;DP=16711;EAS_AF=0.3919;AMR_AF=0.4856;AFR_AF=0.3502;EUR_AF=0.3777;SAS_AF=0.2157;AA=G|||;VT=SNP
7	132696952	rs62465322	C	A	100	PASS	AC=1172;AF=0.234026;AN=5008;NS=2504;DP=16390;EAS_AF=0.3631;AMR_AF=0.1931;AFR_AF=0.025;EUR_AF=0.3072;SAS_AF=0.3374;AA=C|||;VT=SNP
7	132697829	rs10230652	T	C	100	PASS	AC=3528;AF=0.704473;AN=5008;NS=2504;DP=12343;EAS_AF=0.6369;AMR_AF=0.7925;AFR_AF=0.7511;EUR_AF=0.6918;SAS_AF=0.6616;AA=C|||;VT=SNP
7	132698067	rs4728278	C	G	100	PASS	AC=3292;AF=0.657348;AN=5008;NS=2504;DP=17570;EAS_AF=0.6329;AMR_AF=0.7853;AFR_AF=0.6157;EUR_AF=0.6918;SAS_AF=0.6125;AA=C|||;VT=SNP
7	132698149	rs10274628	G	A	100	PASS	AC=3529;AF=0.704673;AN=5008;NS=2504;DP=16343;EAS_AF=0.6369;AMR_AF=0.7925;AFR_AF=0.7511;EUR_AF=0.6918;SAS_AF=0.6626;AA=A|||;VT=SNP
7	132698885	rs2160896	C	T	100	PASS	AC=3294;AF=0.657748;AN=5008;NS=2504;DP=16262;EAS_AF=0.6329;AMR_AF=0.7853;AFR_AF=0.6157;EUR_AF=0.6938;SAS_AF=0.6125;AA=C|||;VT=SNP
7	132699246	rs2111815	G	A	100	PASS	AC=1358;AF=0.271166;AN=5008;NS=2504;DP=16084;EAS_AF=0.2411;AMR_AF=0.2896;AFR_AF=0.1596;EUR_AF=0.3131;SAS_AF=0.3967;AA=G|||;VT=SNP
7	132699295	rs2111816	A	G	100	PASS	AC=3295;AF=0.657947;AN=5008;NS=2504;DP=16602;EAS_AF=0.6329;AMR_AF=0.7853;AFR_AF=0.6165;EUR_AF=0.6938;SAS_AF=0.6125;AA=G|||;VT=SNP
7	132700606	rs10227317	C	T	100	PASS	AC=1785;AF=0.35643;AN=5008;NS=2504;DP=19292;EAS_AF=0.3919;AMR_AF=0.4856;AFR_AF=0.3502;EUR_AF=0.3777;SAS_AF=0.2147;AA=C|||;VT=SNP
7	132700883	rs10227864	G	C	100	PASS	AC=1022;AF=0.204073;AN=5008;NS=2504;DP=19281;EAS_AF=0.1825;AMR_AF=0.2248;AFR_AF=0.1233;EUR_AF=0.3628;SAS_AF=0.1575;AA=G|||;VT=SNP
7	132700947	rs80313136	A	G	100	PASS	AC=68;AF=0.0135783;AN=5008;NS=2504;DP=21740;EAS_AF=0;AMR_AF=0.0346;AFR_AF=0.0023;EUR_AF=0.0239;SAS_AF=0.0174;AA=A|||;VT=SNP
7	132702771	rs11982160	G	C	100	PASS	AC=1442;AF=0.287939;AN=5008;NS=2504;DP=16687;EAS_AF=0.2411;AMR_AF=0.304;AFR_AF=0.1596;EUR_AF=0.3648;SAS_AF=0.4192;AA=G|||;VT=SNP
7	132703385	rs10954401	T	A	100	PASS	AC=1440;AF=0.28754;AN=5008;NS=2504;DP=15457;EAS_AF=0.2411;AMR_AF=0.304;AFR_AF=0.1596;EUR_AF=0.3648;SAS_AF=0.4172;AA=T|||;VT=SNP
7	132703463	rs62465325	G	A	100	PASS	AC=27;AF=0.00539137;AN=5008;NS=2504;DP=13463;EAS_AF=0;AMR_AF=0.0072;AFR_AF=0.0015;EUR_AF=0.0189;SAS_AF=0.001;AA=G|||;VT=SNP
7	132703923	rs1833447	A	G	100	PASS	AC=3612;AF=0.721246;AN=5008;NS=2504;DP=14348;EAS_AF=0.6369;AMR_AF=0.8069;AFR_AF=0.7511;EUR_AF=0.7455;SAS_AF=0.682;AA=G|||;VT=SNP
7	132704072	rs10277418	G	C	100	PASS	AC=1792;AF=0.357827;AN=5008;NS=2504;DP=16533;EAS_AF=0.3938;AMR_AF=0.4856;AFR_AF=0.3502;EUR_AF=0.3807;SAS_AF=0.2168;AA=G|||;VT=SNP
7	132704259	rs10247898	A	C	100	PASS	AC=3619;AF=0.722644;AN=5008;NS=2504;DP=16936;EAS_AF=0.6369;AMR_AF=0.8055;AFR_AF=0.7572;EUR_AF=0.7455;SAS_AF=0.682;AA=C|||;VT=SNP
7	132706112	rs13223619	G	A	100	PASS	AC=3515;AF=0.701877;AN=5008;NS=2504;DP=16108;EAS_AF=0.6369;AMR_AF=0.7896;AFR_AF=0.7572;EUR_AF=0.6879;SAS_AF=0.6462;AA=A|||;VT=SNP
7	132706981	rs17421819	G	A	100	PASS	AC=1023;AF=0.204273;AN=5008;NS=2504;DP=17886;EAS_AF=0.1825;AMR_AF=0.2248;AFR_AF=0.1241;EUR_AF=0.3628;SAS_AF=0.1575;AA=G|||;VT=SNP
7	132707428	rs4731929	T	C	100	PASS	AC=48;AF=0.00958466;AN=5008;NS=2504;DP=14785;EAS_AF=0;AMR_AF=0.0101;AFR_AF=0.0008;EUR_AF=0.0368;SAS_AF=0.0031;AA=T|||;VT=SNP
7	132708865	rs17421874	G	A	100	PASS	AC=180;AF=0.0359425;AN=5008;NS=2504;DP=20636;EAS_AF=0.001;AMR_AF=0.0461;AFR_AF=0.003;EUR_AF=0.0825;SAS_AF=0.0613;AA=G|||;VT=SNP
7	132709293	rs13235276	C	T	100	PASS	AC=1785;AF=0.35643;AN=5008;NS=2504;DP=18550;EAS_AF=0.3909;AMR_AF=0.4856;AFR_AF=0.3502;EUR_AF=0.3777;SAS_AF=0.2157;AA=C|||;VT=SNP;EX_TARGET
7	132710942	rs143024676	G	T	100	PASS	AC=18;AF=0.00359425;AN=5008;NS=2504;DP=18425;EAS_AF=0;AMR_AF=0;AFR_AF=0;EUR_AF=0.0099;SAS_AF=0.0082;AA=G|||;VT=SNP
7	132711550	rs10248077	C	T	100	PASS	AC=2177;AF=0.434704;AN=5008;NS=2504;DP=17501;EAS_AF=0.3948;AMR_AF=0.5029;AFR_AF=0.5968;EUR_AF=0.3797;SAS_AF=0.2648;AA=T|||;VT=SNP
7	132712123	rs67235308	A	G	100	PASS	AC=468;AF=0.0934505;AN=5008;NS=2504;DP=13307;EAS_AF=0.0099;AMR_AF=0.1499;AFR_AF=0.1044;EUR_AF=0.1412;SAS_AF=0.0757;AA=a|||;VT=SNP
7	132712250	rs13226173	A	G	100	PASS	AC=1790;AF=0.357428;AN=5008;NS=2504;DP=12406;EAS_AF=0.3948;AMR_AF=0.4856;AFR_AF=0.3502;EUR_AF=0.3777;SAS_AF=0.2168;AA=G|||;VT=SNP
7	132712492	rs13226580	C	T	100	PASS	AC=1788;AF=0.357029;AN=5008;NS=2504;DP=15445;EAS_AF=0.3929;AMR_AF=0.4856;AFR_AF=0.3502;EUR_AF=0.3787;SAS_AF=0.2157;AA=C|||;VT=SNP
7	132713327	rs145490197	T	G	100	PASS	AC=32;AF=0.00638978;AN=5008;NS=2504;DP=17545;EAS_AF=0;AMR_AF=0.0187;AFR_AF=0.0008;EUR_AF=0.0179;SAS_AF=0;AA=T|||;VT=SNP
7	132713924	rs10237904	G	A	100	PASS	AC=1007;AF=0.201078;AN=5008;NS=2504;DP=17918;EAS_AF=0.1835;AMR_AF=0.2248;AFR_AF=0.1097;EUR_AF=0.3638;SAS_AF=0.1585;AA=G|||;VT=SNP
7	132714739	rs2160897	A	G	100	PASS	AC=2188;AF=0.436901;AN=5008;NS=2504;DP=17844;EAS_AF=0.3988;AMR_AF=0.5029;AFR_AF=0.5983;EUR_AF=0.3827;SAS_AF=0.2669;AA=G|||;VT=SNP
7	132715837	rs7807365	T	C	100	PASS	AC=1342;AF=0.267971;AN=5008;NS=2504;DP=18510;EAS_AF=0.3601;AMR_AF=0.2262;AFR_AF=0.1263;EUR_AF=0.3777;SAS_AF=0.2812;AA=T|||;VT=SNP
7	132716332	rs78749406	T	C	100	PASS	AC=126;AF=0.0251597;AN=5008;NS=2504;DP=18919;EAS_AF=0;AMR_AF=0.0519;AFR_AF=0.003;EUR_AF=0.0626;SAS_AF=0.0235;AA=T|||;VT=SNP
7	132716441	rs10246888	G	C	100	PASS	AC=2089;AF=0.417133;AN=5008;NS=2504;DP=17094;EAS_AF=0.5496;AMR_AF=0.487;AFR_AF=0.3525;EUR_AF=0.3946;SAS_AF=0.3415;AA=G|||;VT=SNP
7	132716502	rs7808471	T	C	100	PASS	AC=1119;AF=0.223442;AN=5008;NS=2504;DP=16608;EAS_AF=0.1081;AMR_AF=0.2997;AFR_AF=0.1581;EUR_AF=0.3091;SAS_AF=0.2883;AA=T|||;VT=SNP
7	132717638	rs56093868	T	A	100	PASS	AC=2086;AF=0.416534;AN=5008;NS=2504;DP=14158;EAS_AF=0.5496;AMR_AF=0.487;AFR_AF=0.3517;EUR_AF=0.3926;SAS_AF=0.3415;AA=T|||;VT=SNP
7	132717725	rs117691920	A	G	100	PASS	AC=83;AF=0.0165735;AN=5008;NS=2504;DP=14127;EAS_AF=0;AMR_AF=0.0216;AFR_AF=0.0023;EUR_AF=0.0358;SAS_AF=0.0297;AA=A|||;VT=SNP
7	132718087	rs7798910	A	G	100	PASS	AC=2567;AF=0.51258;AN=5008;NS=2504;DP=16418;EAS_AF=0.5536;AMR_AF=0.5072;AFR_AF=0.6649;EUR_AF=0.3966;SAS_AF=0.3875;AA=G|||;VT=SNP
7	132719216	rs10488217	A	T	100	PASS	AC=553;AF=0.110423;AN=5008;NS=2504;DP=15532;EAS_AF=0;AMR_AF=0.1931;AFR_AF=0.1135;EUR_AF=0.173;SAS_AF=0.0971;AA=a|||;VT=SNP
7	132719349	rs78193687	G	A	100	PASS	AC=181;AF=0.0361422;AN=5008;NS=2504;DP=15094;EAS_AF=0;AMR_AF=0.0461;AFR_AF=0.003;EUR_AF=0.0815;SAS_AF=0.0644;AA=G|||;VT=SNP;EX_TARGET
7	132722683	rs7796888	C	T	100	PASS	AC=2535;AF=0.50619;AN=5008;NS=2504;DP=17744;EAS_AF=0.5526;AMR_AF=0.5058;AFR_AF=0.6437;EUR_AF=0.3946;SAS_AF=0.3875;AA=T|||;VT=SNP
7	132723525	rs10253870	C	T	100	PASS	AC=2533;AF=0.505791;AN=5008;NS=2504;DP=19305;EAS_AF=0.5526;AMR_AF=0.5058;AFR_AF=0.643;EUR_AF=0.3936;SAS_AF=0.3875;AA=T|||;VT=SNP
7	132725898	rs58712861	T	G	100	PASS	AC=1072;AF=0.214058;AN=5008;NS=2504;DP=19132;EAS_AF=0.1091;AMR_AF=0.2839;AFR_AF=0.1785;EUR_AF=0.2594;SAS_AF=0.274;AA=T|||;VT=SNP
7	132726051	rs10265672	C	T	100	PASS	AC=2078;AF=0.414936;AN=5008;NS=2504;DP=20390;EAS_AF=0.5486;AMR_AF=0.487;AFR_AF=0.3517;EUR_AF=0.3917;SAS_AF=0.3354;AA=C|||;VT=SNP
7	132727695	rs55861011	C	T	100	PASS	AC=1134;AF=0.226438;AN=5008;NS=2504;DP=13178;EAS_AF=0.3383;AMR_AF=0.183;AFR_AF=0.025;EUR_AF=0.2992;SAS_AF=0.3395;AA=C|||;VT=SNP
7	132727843	rs28519693	G	C	100	PASS	AC=2064;AF=0.412141;AN=5008;NS=2504;DP=11744;EAS_AF=0.5486;AMR_AF=0.487;AFR_AF=0.351;EUR_AF=0.3887;SAS_AF=0.3252;AA=G|||;VT=SNP
7	132728713	rs74456002	G	A	100	PASS	AC=152;AF=0.0303514;AN=5008;NS=2504;DP=16800;EAS_AF=0;AMR_AF=0.0403;AFR_AF=0.0008;EUR_AF=0.0686;SAS_AF=0.0552;AA=G|||;VT=SNP
7	132729814	rs12707076	G	C	100	PASS	AC=2523;AF=0.503794;AN=5008;NS=2504;DP=20756;EAS_AF=0.5526;AMR_AF=0.5058;AFR_AF=0.6445;EUR_AF=0.3936;SAS_AF=0.3753;AA=C|||;VT=SNP
7	132729932	rs17337790	T	A	100	PASS	AC=1036;AF=0.206869;AN=5008;NS=2504;DP=21284;EAS_AF=0.1091;AMR_AF=0.268;AFR_AF=0.1755;EUR_AF=0.2505;SAS_AF=0.2618;AA=T|||;VT=SNP
7	132729981	rs12707077	T	C	100	PASS	AC=2071;AF=0.413538;AN=5008;NS=2504;DP=21437;EAS_AF=0.5486;AMR_AF=0.487;AFR_AF=0.351;EUR_AF=0.3917;SAS_AF=0.3292;AA=T|||;VT=SNP
7	132730966	rs10215041	G	A	100	PASS	AC=2022;AF=0.403754;AN=5008;NS=2504;DP=17264;EAS_AF=0.5486;AMR_AF=0.4813;AFR_AF=0.32;EUR_AF=0.3887;SAS_AF=0.3282;AA=G|||;VT=SNP
7	132731615	rs10238562	A	G	100	PASS	AC=2523;AF=0.503794;AN=5008;NS=2504;DP=15590;EAS_AF=0.5526;AMR_AF=0.5058;AFR_AF=0.6445;EUR_AF=0.3926;SAS_AF=0.3763;AA=G|||;VT=SNP
7	132732992	rs13239083	G	A	100	PASS	AC=2519;AF=0.502995;AN=5008;NS=2504;DP=17292;EAS_AF=0.5496;AMR_AF=0.5058;AFR_AF=0.6437;EUR_AF=0.3926;SAS_AF=0.3763;AA=A|||;VT=SNP
7	132735620	rs6467460	C	A	100	PASS	AC=1143;AF=0.228235;AN=5008;NS=2504;DP=16357;EAS_AF=0.1131;AMR_AF=0.2968;AFR_AF=0.1785;EUR_AF=0.3072;SAS_AF=0.2843;AA=C|||;VT=SNP
7	132735931	rs10226377	C	A	100	PASS	AC=2064;AF=0.412141;AN=5008;NS=2504;DP=18179;EAS_AF=0.5446;AMR_AF=0.487;AFR_AF=0.351;EUR_AF=0.3887;SAS_AF=0.3292;AA=C|||;VT=SNP
7	132737581	rs116930608	C	T	100	PASS	AC=36;AF=0.0071885;AN=5008;NS=2504;DP=20745;EAS_AF=0;AMR_AF=0.0058;AFR_AF=0.0015;EUR_AF=0.0199;SAS_AF=0.0102;AA=C|||;VT=SNP
7	132738099	rs117259512	G	A	100	PASS	AC=55;AF=0.0109824;AN=5008;NS=2504;DP=19361;EAS_AF=0;AMR_AF=0.0072;AFR_AF=0;EUR_AF=0.0457;SAS_AF=0.0041;AA=G|||;VT=SNP
7	132739501	rs117588838	T	C	100	PASS	AC=38;AF=0.00758786;AN=5008;NS=2504;DP=17345;EAS_AF=0;AMR_AF=0.0144;AFR_AF=0.0008;EUR_AF=0.0239;SAS_AF=0.0031;AA=T|||;VT=SNP
7	132740994	rs62465353	T	A	100	PASS	AC=23;AF=0.00459265;AN=5008;NS=2504;DP=20334;EAS_AF=0;AMR_AF=0.0043;AFR_AF=0.0015;EUR_AF=0.0169;SAS_AF=0.001;AA=T|||;VT=SNP
7	132741421	rs10247802	C	G	100	PASS	AC=2072;AF=0.413738;AN=5008;NS=2504;DP=21198;EAS_AF=0.5496;AMR_AF=0.487;AFR_AF=0.351;EUR_AF=0.3917;SAS_AF=0.3292;AA=C|||;VT=SNP
7	132741488	rs17422732	T	A	100	PASS	AC=1141;AF=0.227835;AN=5008;NS=2504;DP=19847;EAS_AF=0.1081;AMR_AF=0.2968;AFR_AF=0.1785;EUR_AF=0.3072;SAS_AF=0.2873;AA=T|||;VT=SNP
7	132741607	rs12707078	T	C	100	PASS	AC=2073;AF=0.413938;AN=5008;NS=2504;DP=21192;EAS_AF=0.5496;AMR_AF=0.487;AFR_AF=0.351;EUR_AF=0.3917;SAS_AF=0.3303;AA=T|||;VT=SNP
7	132741757	rs12531471	C	T	100	PASS	AC=1134;AF=0.226438;AN=5008;NS=2504;DP=20468;EAS_AF=0.3383;AMR_AF=0.1844;AFR_AF=0.025;EUR_AF=0.2992;SAS_AF=0.3384;AA=C|||;VT=SNP
7	132741896	rs6953845	T	C	100	PASS	AC=2525;AF=0.504193;AN=5008;NS=2504;DP=19256;EAS_AF=0.5536;AMR_AF=0.5058;AFR_AF=0.6445;EUR_AF=0.3936;SAS_AF=0.3763;AA=C|||;VT=SNP
7	132742557	rs17338210	G	C	100	PASS	AC=11;AF=0.00219649;AN=5008;NS=2504;DP=13049;EAS_AF=0.001;AMR_AF=0;AFR_AF=0;EUR_AF=0.006;SAS_AF=0.0041;AA=G|||;VT=SNP
7	132743709	rs1362896	A	G	100	PASS	AC=2523;AF=0.503794;AN=5008;NS=2504;DP=17940;EAS_AF=0.5536;AMR_AF=0.5058;AFR_AF=0.6437;EUR_AF=0.3926;SAS_AF=0.3763;AA=G|||;VT=SNP
7	132744623	rs7782890	C	T	100	PASS	AC=2072;AF=0.413738;AN=5008;NS=2504;DP=21212;EAS_AF=0.5496;AMR_AF=0.487;AFR_AF=0.351;EUR_AF=0.3917;SAS_AF=0.3292;AA=C|||;VT=SNP
7	132745225	rs9641946	T	G	100	PASS	AC=2523;AF=0.503794;AN=5008;NS=2504;DP=19042;EAS_AF=0.5536;AMR_AF=0.5058;AFR_AF=0.6437;EUR_AF=0.3926;SAS_AF=0.3763;AA=G|||;VT=SNP
7	132745313	rs77937076	T	C	100	PASS	AC=200;AF=0.0399361;AN=5008;NS=2504;DP=20142;EAS_AF=0;AMR_AF=0.0591;AFR_AF=0.0499;EUR_AF=0.0666;SAS_AF=0.0266;AA=T|||;VT=SNP
7	132745997	rs10246247	G	A	100	PASS	AC=1304;AF=0.260383;AN=5008;NS=2504;DP=18370;EAS_AF=0.3363;AMR_AF=0.2248;AFR_AF=0.1263;EUR_AF=0.3738;SAS_AF=0.272;AA=G|||;VT=SNP
7	132746688	rs10249829	C	T	100	PASS	AC=2071;AF=0.413538;AN=5008;NS=2504;DP=18208;EAS_AF=0.5496;AMR_AF=0.487;AFR_AF=0.351;EUR_AF=0.3907;SAS_AF=0.3292;AA=C|||;VT=SNP
7	132746796	rs79143202	C	T	100	PASS	AC=39;AF=0.00778754;AN=5008;NS=2504;DP=19093;EAS_AF=0;AMR_AF=0.0058;AFR_AF=0;EUR_AF=0.0179;SAS_AF=0.0174;AA=C|||;VT=SNP
7	132747418	rs10266231	T	G	100	PASS	AC=2419;AF=0.483027;AN=5008;NS=2504;DP=18919;EAS_AF=0.5565;AMR_AF=0.5029;AFR_AF=0.5651;EUR_AF=0.3917;SAS_AF=0.3763;AA=T|||;VT=SNP
7	132748398	rs10254836	C	T	100	PASS	AC=2070;AF=0.413339;AN=5008;NS=2504;DP=19908;EAS_AF=0.5496;AMR_AF=0.487;AFR_AF=0.351;EUR_AF=0.3907;SAS_AF=0.3282;AA=C|||;VT=SNP
7	132751172	rs149676167	G	A	100	PASS	AC=79;AF=0.0157748;AN=5008;NS=2504;DP=18756;EAS_AF=0;AMR_AF=0.0144;AFR_AF=0;EUR_AF=0.0507;SAS_AF=0.0184;AA=G|||;VT=SNP
7	132754323	rs147484416	A	G	100	PASS	AC=36;AF=0.0071885;AN=5008;NS=2504;DP=15246;EAS_AF=0;AMR_AF=0.0115;AFR_AF=0.0008;EUR_AF=0.0249;SAS_AF=0.002;AA=A|||;VT=SNP
7	132755254	rs142219618	C	T	100	PASS	AC=17;AF=0.00339457;AN=5008;NS=2504;DP=15950;EAS_AF=0;AMR_AF=0.0086;AFR_AF=0;EUR_AF=0.007;SAS_AF=0.0041;AA=C|||;VT=SNP
7	132756548	rs146457733	A	G	100	PASS	AC=22;AF=0.00439297;AN=5008;NS=2504;DP=21969;EAS_AF=0;AMR_AF=0.0144;AFR_AF=0.0023;EUR_AF=0.006;SAS_AF=0.0031;AA=A|||;VT=SNP
7	132756655	rs11763893	A	G	100	PASS	AC=2279;AF=0.455072;AN=5008;NS=2504;DP=19813;EAS_AF=0.4464;AMR_AF=0.4813;AFR_AF=0.2057;EUR_AF=0.6093;SAS_AF=0.6237;AA=A|||;VT=SNP
7	132757929	rs117007879	C	T	100	PASS	AC=24;AF=0.00479233;AN=5008;NS=2504;DP=15540;EAS_AF=0;AMR_AF=0.0058;AFR_AF=0;EUR_AF=0.0119;SAS_AF=0.0082;AA=C|||;VT=SNP
7	132758272	rs75369386	C	A	100	PASS	AC=250;AF=0.0499201;AN=5008;NS=2504;DP=18201;EAS_AF=0.1071;AMR_AF=0.0259;AFR_AF=0.003;EUR_AF=0.0119;SAS_AF=0.1104;AA=c|||;VT=SNP
7	132758324	rs147027278	C	G	100	PASS	AC=34;AF=0.00678914;AN=5008;NS=2504;DP=18818;EAS_AF=0;AMR_AF=0.0043;AFR_AF=0.0015;EUR_AF=0.0189;SAS_AF=0.0102;AA=C|||;VT=SNP
7	132758632	rs12667425	T	C	100	PASS	AC=2074;AF=0.414137;AN=5008;NS=2504;DP=21217;EAS_AF=0.5496;AMR_AF=0.487;AFR_AF=0.351;EUR_AF=0.3907;SAS_AF=0.3323;AA=T|||;VT=SNP
7	132759749	rs143860710	G	A	100	PASS	AC=24;AF=0.00479233;AN=5008;NS=2504;DP=15851;EAS_AF=0;AMR_AF=0.0043;AFR_AF=0.0023;EUR_AF=0.0139;SAS_AF=0.0041;AA=g|||;VT=SNP
7	132760123	rs10488220	C	A	100	PASS	AC=1313;AF=0.262181;AN=5008;NS=2504;DP=19109;EAS_AF=0.3353;AMR_AF=0.2262;AFR_AF=0.1286;EUR_AF=0.3767;SAS_AF=0.2751;AA=C|||;VT=SNP
7	132760805	rs10954404	T	C	100	PASS	AC=3502;AF=0.699281;AN=5008;NS=2504;DP=11388;EAS_AF=0.6647;AMR_AF=0.7608;AFR_AF=0.733;EUR_AF=0.6233;SAS_AF=0.7239;AA=C|||;VT=SNP
7	132761321	rs28695545	T	A	100	PASS	AC=2496;AF=0.498403;AN=5008;NS=2504;DP=18521;EAS_AF=0.4484;AMR_AF=0.4899;AFR_AF=0.3654;EUR_AF=0.6074;SAS_AF=0.6237;AA=T|||;VT=SNP
7	132765477	rs12537090	G	T	100	PASS	AC=2486;AF=0.496406;AN=5008;NS=2504;DP=14637;EAS_AF=0.4524;AMR_AF=0.4827;AFR_AF=0.3366;EUR_AF=0.6044;SAS_AF=0.6564;AA=G|||;VT=SNP
7	132766584	rs11769814	C	G	100	PASS	AC=3534;AF=0.705671;AN=5008;NS=2504;DP=16572;EAS_AF=0.6627;AMR_AF=0.768;AFR_AF=0.7405;EUR_AF=0.6511;SAS_AF=0.7147;AA=G|||;VT=SNP
7	132766704	rs17338845	G	T	100	PASS	AC=22;AF=0.00439297;AN=5008;NS=2504;DP=15294;EAS_AF=0;AMR_AF=0.0043;AFR_AF=0.0008;EUR_AF=0.0139;SAS_AF=0.0041;AA=G|||;VT=SNP;EX_TARGET
7	132767245	rs2880936	A	C	100	PASS	AC=3527;AF=0.704273;AN=5008;NS=2504;DP=22775;EAS_AF=0.6627;AMR_AF=0.7695;AFR_AF=0.7405;EUR_AF=0.6501;SAS_AF=0.7076;AA=C|||;VT=SNP
7	132767566	rs6947682	G	T	100	PASS	AC=2290;AF=0.457268;AN=5008;NS=2504;DP=22031;EAS_AF=0.4484;AMR_AF=0.4885;AFR_AF=0.2042;EUR_AF=0.6332;SAS_AF=0.6053;AA=G|||;VT=SNP
7	132769251	rs145504692	G	A	100	PASS	AC=56;AF=0.0111821;AN=5008;NS=2504;DP=20233;EAS_AF=0.001;AMR_AF=0.013;AFR_AF=0.0008;EUR_AF=0.0378;SAS_AF=0.0072;AA=G|||;VT=SNP
7	132769318	rs11772724	C	A	100	PASS	AC=2288;AF=0.456869;AN=5008;NS=2504;DP=17478;EAS_AF=0.4484;AMR_AF=0.4885;AFR_AF=0.202;EUR_AF=0.6332;SAS_AF=0.6063;AA=C|||;VT=SNP
7	132770338	rs2344730	C	A	100	PASS	AC=2288;AF=0.456869;AN=5008;NS=2504;DP=17544;EAS_AF=0.4484;AMR_AF=0.4885;AFR_AF=0.202;EUR_AF=0.6332;SAS_AF=0.6063;AA=C|||;VT=SNP
7	132770429	rs2344731	T	C	100	PASS	AC=3527;AF=0.704273;AN=5008;NS=2504;DP=18416;EAS_AF=0.6627;AMR_AF=0.7695;AFR_AF=0.7405;EUR_AF=0.6501;SAS_AF=0.7076;AA=C|||;VT=SNP
7	132773903	rs6955632	A	G	100	PASS	AC=3524;AF=0.703674;AN=5008;NS=2504;DP=18656;EAS_AF=0.6647;AMR_AF=0.7695;AFR_AF=0.736;EUR_AF=0.6501;SAS_AF=0.7086;AA=G|||;VT=SNP
7	132774159	rs6467462	G	A	100	PASS	AC=3515;AF=0.701877;AN=5008;NS=2504;DP=20710;EAS_AF=0.6657;AMR_AF=0.7695;AFR_AF=0.7352;EUR_AF=0.6501;SAS_AF=0.6994;AA=A|||;VT=SNP
7	132774918	rs17339165	C	T	100	PASS	AC=2280;AF=0.455272;AN=5008;NS=2504;DP=19408;EAS_AF=0.4484;AMR_AF=0.4885;AFR_AF=0.202;EUR_AF=0.6332;SAS_AF=0.5982;AA=C|||;VT=SNP
7	132775133	rs9649584	C	T	100	PASS	AC=2280;AF=0.455272;AN=5008;NS=2504;DP=20696;EAS_AF=0.4484;AMR_AF=0.4885;AFR_AF=0.202;EUR_AF=0.6332;SAS_AF=0.5982;AA=C|||;VT=SNP
7	132776798	rs7803936	C	G	100	PASS	AC=1136;AF=0.226837;AN=5008;NS=2504;DP=20218;EAS_AF=0.1071;AMR_AF=0.2968;AFR_AF=0.1755;EUR_AF=0.3141;SAS_AF=0.2802;AA=C|||;VT=SNP
7	132777172	rs10954405	G	T	100	PASS	AC=2282;AF=0.455671;AN=5008;NS=2504;DP=19641;EAS_AF=0.4474;AMR_AF=0.487;AFR_AF=0.205;EUR_AF=0.6332;SAS_AF=0.5982;AA=G|||;VT=SNP
7	132777678	rs9649044	C	T	100	PASS	AC=2244;AF=0.448083;AN=5008;NS=2504;DP=20092;EAS_AF=0.4157;AMR_AF=0.487;AFR_AF=0.2012;EUR_AF=0.6332;SAS_AF=0.5971;AA=C|||;VT=SNP
7	132778866	rs4626540	C	T	100	PASS	AC=3180;AF=0.634984;AN=5008;NS=2504;DP=16180;EAS_AF=0.6329;AMR_AF=0.755;AFR_AF=0.5151;EUR_AF=0.6491;SAS_AF=0.6994;AA=T|||;VT=SNP
7	132779143	rs117127691	C	T	100	PASS	AC=36;AF=0.0071885;AN=5008;NS=2504;DP=18284;EAS_AF=0;AMR_AF=0.0115;AFR_AF=0.0008;EUR_AF=0.0249;SAS_AF=0.002;AA=C|||;VT=SNP
7	132779383	rs2880598	C	T	100	PASS	AC=3118;AF=0.622604;AN=5008;NS=2504;DP=15966;EAS_AF=0.629;AMR_AF=0.7536;AFR_AF=0.5038;EUR_AF=0.6501;SAS_AF=0.6554;AA=T|||;VT=SNP
7	132779465	rs12707082	T	C	100	PASS	AC=813;AF=0.16234;AN=5008;NS=2504;DP=15003;EAS_AF=0.1677;AMR_AF=0.1931;AFR_AF=0.0219;EUR_AF=0.33;SAS_AF=0.1524;AA=T|||;VT=SNP
7	132780371	rs74947700	C	T	100	PASS	AC=58;AF=0.0115815;AN=5008;NS=2504;DP=20135;EAS_AF=0.001;AMR_AF=0.0259;AFR_AF=0.003;EUR_AF=0.0288;SAS_AF=0.0061;AA=G|||;VT=SNP
7	132781601	rs2343296	C	T	100	PASS	AC=2253;AF=0.44988;AN=5008;NS=2504;DP=17080;EAS_AF=0.4157;AMR_AF=0.4928;AFR_AF=0.202;EUR_AF=0.6441;SAS_AF=0.59;AA=C|||;VT=SNP
7	132781865	rs1987261	C	T	100	PASS	AC=3124;AF=0.623802;AN=5008;NS=2504;DP=19120;EAS_AF=0.631;AMR_AF=0.7594;AFR_AF=0.5023;EUR_AF=0.661;SAS_AF=0.6462;AA=C|||;VT=SNP
7	132782365	rs146053817	G	A	100	PASS	AC=52;AF=0.0103834;AN=5008;NS=2504;DP=18747;EAS_AF=0;AMR_AF=0.0173;AFR_AF=0.0015;EUR_AF=0.0348;SAS_AF=0.0031;AA=G|||;VT=SNP
7	132782546	rs9791792	A	C	100	PASS	AC=2253;AF=0.44988;AN=5008;NS=2504;DP=16777;EAS_AF=0.4157;AMR_AF=0.4914;AFR_AF=0.202;EUR_AF=0.6451;SAS_AF=0.59;AA=A|||;VT=SNP
7	132783149	rs7791284	T	C	100	PASS	AC=3173;AF=0.633586;AN=5008;NS=2504;DP=14944;EAS_AF=0.631;AMR_AF=0.7651;AFR_AF=0.5431;EUR_AF=0.6521;SAS_AF=0.6462;AA=t|||;VT=SNP
7	132783334	rs185939140	A	G	100	PASS	AC=57;AF=0.0113818;AN=5008;NS=2504;DP=12103;EAS_AF=0;AMR_AF=0.0058;AFR_AF=0.0015;EUR_AF=0.0318;SAS_AF=0.0194;AA=A|||;VT=SNP
7	132783390	rs7791731	T	C	100	PASS	AC=3188;AF=0.636581;AN=5008;NS=2504;DP=16852;EAS_AF=0.631;AMR_AF=0.7709;AFR_AF=0.5439;EUR_AF=0.662;SAS_AF=0.6462;AA=T|||;VT=SNP
7	132783414	rs181915840	G	A	100	PASS	AC=78;AF=0.0155751;AN=5008;NS=2504;DP=15308;EAS_AF=0;AMR_AF=0.0144;AFR_AF=0;EUR_AF=0.0497;SAS_AF=0.0184;AA=G|||;VT=SNP
7	132783436	rs190716231	G	C	100	PASS	AC=39;AF=0.00778754;AN=5008;NS=2504;DP=15941;EAS_AF=0;AMR_AF=0.0058;AFR_AF=0;EUR_AF=0.0179;SAS_AF=0.0174;AA=G|||;VT=SNP
7	132784554	rs2343316	C	G	100	PASS	AC=3188;AF=0.636581;AN=5008;NS=2504;DP=21268;EAS_AF=0.631;AMR_AF=0.7709;AFR_AF=0.5439;EUR_AF=0.662;SAS_AF=0.6462;AA=G|||;VT=SNP
7	132784740	rs10954406	A	G	100	PASS	AC=3498;AF=0.698482;AN=5008;NS=2504;DP=18933;EAS_AF=0.631;AMR_AF=0.7853;AFR_AF=0.77;EUR_AF=0.663;SAS_AF=0.6462;AA=G|||;VT=SNP
7	132784755	rs143057924	A	T	100	PASS	AC=22;AF=0.00439297;AN=5008;NS=2504;DP=18880;EAS_AF=0;AMR_AF=0.0043;AFR_AF=0.0008;EUR_AF=0.0139;SAS_AF=0.0041;AA=A|||;VT=SNP
7	132785472	rs1806748	A	T	100	PASS	AC=3188;AF=0.636581;AN=5008;NS=2504;DP=15367;EAS_AF=0.631;AMR_AF=0.7709;AFR_AF=0.5439;EUR_AF=0.662;SAS_AF=0.6462;AA=A|||;VT=SNP
7	132786126	rs10274483	A	G	100	PASS	AC=3254;AF=0.64976;AN=5008;NS=2504;DP=18309;EAS_AF=0.631;AMR_AF=0.7752;AFR_AF=0.59;EUR_AF=0.664;SAS_AF=0.6462;AA=G|||;VT=SNP
7	132786142	rs10245117	C	T	100	PASS	AC=3256;AF=0.65016;AN=5008;NS=2504;DP=17615;EAS_AF=0.6329;AMR_AF=0.7752;AFR_AF=0.59;EUR_AF=0.664;SAS_AF=0.6462;AA=T|||;VT=SNP
7	132786157	rs11975772	C	T	100	PASS	AC=1154;AF=0.230431;AN=5008;NS=2504;DP=16972;EAS_AF=0.1081;AMR_AF=0.3012;AFR_AF=0.1762;EUR_AF=0.327;SAS_AF=0.2802;AA=c|||;VT=SNP
7	132786197	rs10488223	T	C	100	PASS	AC=127;AF=0.0253594;AN=5008;NS=2504;DP=15745;EAS_AF=0;AMR_AF=0.0288;AFR_AF=0.0008;EUR_AF=0.0507;SAS_AF=0.0562;AA=T|||;VT=SNP
7	132786545	rs10275007	A	G	100	PASS	AC=3501;AF=0.699081;AN=5008;NS=2504;DP=19976;EAS_AF=0.6319;AMR_AF=0.7853;AFR_AF=0.7708;EUR_AF=0.665;SAS_AF=0.6452;AA=G|||;VT=SNP
7	132787810	rs2343315	T	C	100	PASS	AC=3256;AF=0.65016;AN=5008;NS=2504;DP=17490;EAS_AF=0.6319;AMR_AF=0.7752;AFR_AF=0.5908;EUR_AF=0.664;SAS_AF=0.6462;AA=C|||;VT=SNP
7	132787857	rs2343314	C	T	100	PASS	AC=3255;AF=0.64996;AN=5008;NS=2504;DP=18459;EAS_AF=0.631;AMR_AF=0.7752;AFR_AF=0.5908;EUR_AF=0.664;SAS_AF=0.6462;AA=C|||;VT=SNP
7	132787893	rs2343313	C	T	100	PASS	AC=3255;AF=0.64996;AN=5008;NS=2504;DP=16910;EAS_AF=0.631;AMR_AF=0.7752;AFR_AF=0.5908;EUR_AF=0.664;SAS_AF=0.6462;AA=C|||;VT=SNP
7	132787983	rs2343312	G	C	100	PASS	AC=3502;AF=0.699281;AN=5008;NS=2504;DP=15971;EAS_AF=0.631;AMR_AF=0.7867;AFR_AF=0.7708;EUR_AF=0.665;SAS_AF=0.6462;AA=C|||;VT=SNP
7	132788101	rs10282739	A	G	100	PASS	AC=3256;AF=0.65016;AN=5008;NS=2504;DP=15158;EAS_AF=0.631;AMR_AF=0.7752;AFR_AF=0.5908;EUR_AF=0.665;SAS_AF=0.6462;AA=G|||;VT=SNP
7	132788107	rs2343311	T	G	100	PASS	AC=3256;AF=0.65016;AN=5008;NS=2504;DP=15531;EAS_AF=0.631;AMR_AF=0.7752;AFR_AF=0.5908;EUR_AF=0.665;SAS_AF=0.6462;AA=G|||;VT=SNP
7	132788357	rs113960110	C	T	100	PASS	AC=47;AF=0.00938498;AN=5008;NS=2504;DP=15462;EAS_AF=0;AMR_AF=0.0187;AFR_AF=0;EUR_AF=0.0109;SAS_AF=0.0235;AA=C|||;VT=SNP
7	132788396	rs77790353	A	T	100	PASS	AC=202;AF=0.0403355;AN=5008;NS=2504;DP=16197;EAS_AF=0;AMR_AF=0.0591;AFR_AF=0.0514;EUR_AF=0.0676;SAS_AF=0.0256;AA=A|||;VT=SNP
7	132788602	rs11771534	T	C	100	PASS	AC=1079;AF=0.215455;AN=5008;NS=2504;DP=20132;EAS_AF=0.3075;AMR_AF=0.1902;AFR_AF=0.0257;EUR_AF=0.2992;SAS_AF=0.3088;AA=T|||;VT=SNP
7	132789166	rs6970069	C	T	100	PASS	AC=3230;AF=0.644968;AN=5008;NS=2504;DP=18941;EAS_AF=0.631;AMR_AF=0.7723;AFR_AF=0.5908;EUR_AF=0.6421;SAS_AF=0.6452;AA=T|||;VT=SNP
7	132789269	rs76538630	C	T	100	PASS	AC=39;AF=0.00778754;AN=5008;NS=2504;DP=19172;EAS_AF=0;AMR_AF=0.0058;AFR_AF=0;EUR_AF=0.0179;SAS_AF=0.0174;AA=C|||;VT=SNP
7	132789774	rs10276897	T	C	100	PASS	AC=3480;AF=0.694888;AN=5008;NS=2504;DP=12932;EAS_AF=0.6319;AMR_AF=0.7839;AFR_AF=0.7716;EUR_AF=0.6441;SAS_AF=0.6452;AA=C|||;VT=SNP
7	132789778	rs11768845	C	T	100	PASS	AC=2231;AF=0.445487;AN=5008;NS=2504;DP=12895;EAS_AF=0.4157;AMR_AF=0.4899;AFR_AF=0.202;EUR_AF=0.6252;SAS_AF=0.589;AA=C|||;VT=SNP
7	132791081	rs56153964	A	G	100	PASS	AC=2257;AF=0.450679;AN=5008;NS=2504;DP=17705;EAS_AF=0.4157;AMR_AF=0.4928;AFR_AF=0.2027;EUR_AF=0.6471;SAS_AF=0.59;AA=A|||;VT=SNP
7	132791998	rs10248144	G	A	100	PASS	AC=3254;AF=0.64976;AN=5008;NS=2504;DP=16901;EAS_AF=0.63;AMR_AF=0.7752;AFR_AF=0.5908;EUR_AF=0.664;SAS_AF=0.6462;AA=A|||;VT=SNP
7	132792838	rs78142513	G	A	100	PASS	AC=37;AF=0.00738818;AN=5008;NS=2504;DP=19492;EAS_AF=0;AMR_AF=0.0187;AFR_AF=0.0008;EUR_AF=0.0189;SAS_AF=0.0041;AA=G|||;VT=SNP
7	132792882	rs62467374	G	A	100	PASS	AC=174;AF=0.0347444;AN=5008;NS=2504;DP=20484;EAS_AF=0;AMR_AF=0.0418;AFR_AF=0.0023;EUR_AF=0.0785;SAS_AF=0.0644;AA=G|||;VT=SNP
7	132793329	rs4731933	G	A	100	PASS	AC=2262;AF=0.451677;AN=5008;NS=2504;DP=21088;EAS_AF=0.4196;AMR_AF=0.4928;AFR_AF=0.2035;EUR_AF=0.6471;SAS_AF=0.59;AA=G|||;VT=SNP
7	132793637	rs4731934	A	C	100	PASS	AC=3258;AF=0.650559;AN=5008;NS=2504;DP=16739;EAS_AF=0.6319;AMR_AF=0.7752;AFR_AF=0.5908;EUR_AF=0.665;SAS_AF=0.6472;AA=A|||;VT=SNP
7	132794130	rs17424227	T	C	100	PASS	AC=554;AF=0.110623;AN=5008;NS=2504;DP=19085;EAS_AF=0.1081;AMR_AF=0.1052;AFR_AF=0.0537;EUR_AF=0.1372;SAS_AF=0.1667;AA=T|||;VT=SNP
7	132794486	rs10954407	A	C	100	PASS	AC=3504;AF=0.699681;AN=5008;NS=2504;DP=18251;EAS_AF=0.6319;AMR_AF=0.7867;AFR_AF=0.7708;EUR_AF=0.665;SAS_AF=0.6472;AA=C|||;VT=SNP
7	132794601	rs11761700	A	C	100	PASS	AC=3505;AF=0.69988;AN=5008;NS=2504;DP=18858;EAS_AF=0.6319;AMR_AF=0.7867;AFR_AF=0.7716;EUR_AF=0.665;SAS_AF=0.6472;AA=C|||;VT=SNP
7	132795603	rs10263897	C	T	100	PASS	AC=120;AF=0.0239617;AN=5008;NS=2504;DP=16677;EAS_AF=0;AMR_AF=0.0274;AFR_AF=0.0484;EUR_AF=0.0129;SAS_AF=0.0245;AA=C|||;VT=SNP
7	132795695	rs10234512	A	C	100	PASS	AC=120;AF=0.0239617;AN=5008;NS=2504;DP=15009;EAS_AF=0;AMR_AF=0.0274;AFR_AF=0.0484;EUR_AF=0.0129;SAS_AF=0.0245;AA=A|||;VT=SNP
7	132796024	rs79999023	G	A	100	PASS	AC=213;AF=0.0425319;AN=5008;NS=2504;DP=14431;EAS_AF=0.001;AMR_AF=0.0634;AFR_AF=0.0545;EUR_AF=0.0706;SAS_AF=0.0256;AA=G|||;VT=SNP
7	132796245	rs2880604	C	A	100	PASS	AC=3289;AF=0.656749;AN=5008;NS=2504;DP=16849;EAS_AF=0.63;AMR_AF=0.7824;AFR_AF=0.6203;EUR_AF=0.6461;SAS_AF=0.6554;AA=C|||;VT=SNP
7	132796323	rs17424324	A	T	100	PASS	AC=553;AF=0.110423;AN=5008;NS=2504;DP=17006;EAS_AF=0.1081;AMR_AF=0.1037;AFR_AF=0.0537;EUR_AF=0.1382;SAS_AF=0.1656;AA=A|||;VT=SNP
7	132796466	rs56759003	G	A	100	PASS	AC=1109;AF=0.221446;AN=5008;NS=2504;DP=17725;EAS_AF=0.1081;AMR_AF=0.2839;AFR_AF=0.1778;EUR_AF=0.3161;SAS_AF=0.2556;AA=A|||;VT=SNP
7	132796605	rs4728279	C	T	100	PASS	AC=3572;AF=0.713259;AN=5008;NS=2504;DP=19062;EAS_AF=0.6359;AMR_AF=0.7896;AFR_AF=0.7927;EUR_AF=0.6471;SAS_AF=0.6994;AA=T|||;VT=SNP
7	132796735	rs4731935	T	C	100	PASS	AC=1119;AF=0.223442;AN=5008;NS=2504;DP=18429;EAS_AF=0.3095;AMR_AF=0.196;AFR_AF=0.0318;EUR_AF=0.3201;SAS_AF=0.3139;AA=T|||;VT=SNP
7	132796956	rs117476667	G	A	100	PASS	AC=39;AF=0.00778754;AN=5008;NS=2504;DP=20136;EAS_AF=0;AMR_AF=0.0058;AFR_AF=0;EUR_AF=0.0179;SAS_AF=0.0174;AA=G|||;VT=SNP
7	132797012	rs11981179	C	A	100	PASS	AC=3494;AF=0.697684;AN=5008;NS=2504;DP=21041;EAS_AF=0.631;AMR_AF=0.7882;AFR_AF=0.7731;EUR_AF=0.6451;SAS_AF=0.6544;AA=A|||;VT=SNP
7	132797144	rs17339794	T	C	100	PASS	AC=3520;AF=0.702875;AN=5008;NS=2504;DP=20193;EAS_AF=0.631;AMR_AF=0.7911;AFR_AF=0.7731;EUR_AF=0.668;SAS_AF=0.6554;AA=C|||;VT=SNP
7	132797209	rs7780540	C	G	100	PASS	AC=3336;AF=0.666134;AN=5008;NS=2504;DP=21117;EAS_AF=0.6319;AMR_AF=0.7867;AFR_AF=0.6354;EUR_AF=0.667;SAS_AF=0.6564;AA=G|||;VT=SNP
7	132797906	rs62467376	A	G	100	PASS	AC=28;AF=0.00559105;AN=5008;NS=2504;DP=20319;EAS_AF=0;AMR_AF=0.0072;AFR_AF=0.0015;EUR_AF=0.0189;SAS_AF=0.002;AA=A|||;VT=SNP
7	132798024	rs11764777	A	C	100	PASS	AC=3336;AF=0.666134;AN=5008;NS=2504;DP=20839;EAS_AF=0.6319;AMR_AF=0.7867;AFR_AF=0.6354;EUR_AF=0.668;SAS_AF=0.6554;AA=C|||;VT=SNP
7	132798252	rs78878232	T	A	100	PASS	AC=159;AF=0.0317492;AN=5008;NS=2504;DP=22651;EAS_AF=0;AMR_AF=0.0403;AFR_AF=0.003;EUR_AF=0.0696;SAS_AF=0.0583;AA=T|||;VT=SNP
7	132798968	rs13242586	C	T	100	PASS	AC=68;AF=0.0135783;AN=5008;NS=2504;DP=19838;EAS_AF=0.001;AMR_AF=0.0259;AFR_AF=0.0023;EUR_AF=0.0427;SAS_AF=0.0031;AA=C|||;VT=SNP
7	132800092	rs62467377	A	C	100	PASS	AC=434;AF=0.0866613;AN=5008;NS=2504;DP=20024;EAS_AF=0;AMR_AF=0.1571;AFR_AF=0.1127;EUR_AF=0.1213;SAS_AF=0.0552;AA=A|||;VT=SNP
7	132800395	rs6963163	A	G	100	PASS	AC=3527;AF=0.704273;AN=5008;NS=2504;DP=21127;EAS_AF=0.6359;AMR_AF=0.7911;AFR_AF=0.7738;EUR_AF=0.669;SAS_AF=0.6554;AA=G|||;VT=SNP
7	132800527	rs10046599	G	A	100	PASS	AC=3398;AF=0.678514;AN=5008;NS=2504;DP=19550;EAS_AF=0.6359;AMR_AF=0.7622;AFR_AF=0.7239;EUR_AF=0.6571;SAS_AF=0.6237;AA=A|||;VT=SNP
7	132800556	rs10954408	G	A	100	PASS	AC=2982;AF=0.595447;AN=5008;NS=2504;DP=18258;EAS_AF=0.6349;AMR_AF=0.7651;AFR_AF=0.3835;EUR_AF=0.659;SAS_AF=0.6554;AA=G|||;VT=SNP
7	132800701	rs73165617	G	A	100	PASS	AC=14;AF=0.00279553;AN=5008;NS=2504;DP=18507;EAS_AF=0;AMR_AF=0.0072;AFR_AF=0;EUR_AF=0.0089;SAS_AF=0;AA=G|||;VT=SNP
7	132801215	rs10226765	C	T	100	PASS	AC=1257;AF=0.250998;AN=5008;NS=2504;DP=16305;EAS_AF=0.3165;AMR_AF=0.2104;AFR_AF=0.1392;EUR_AF=0.3002;SAS_AF=0.3129;AA=C|||;VT=SNP
7	132801582	rs7801321	A	G	100	PASS	AC=303;AF=0.0605032;AN=5008;NS=2504;DP=10817;EAS_AF=0;AMR_AF=0.036;AFR_AF=0.1513;EUR_AF=0.0586;SAS_AF=0.0194;AA=A|||;VT=SNP
7	132801788	rs10267221	G	A	100	PASS	AC=216;AF=0.043131;AN=5008;NS=2504;DP=14290;EAS_AF=0;AMR_AF=0.0303;AFR_AF=0.0923;EUR_AF=0.0537;SAS_AF=0.0194;AA=A|||;VT=SNP
7	132803279	rs6950923	G	A	100	PASS	AC=4285;AF=0.855631;AN=5008;NS=2504;DP=17416;EAS_AF=0.8542;AMR_AF=0.889;AFR_AF=0.8048;EUR_AF=0.9085;SAS_AF=0.8476;AA=A|||;VT=SNP
7	132803403	rs75315507	G	A	100	PASS	AC=259;AF=0.0517173;AN=5008;NS=2504;DP=21636;EAS_AF=0.001;AMR_AF=0.0288;AFR_AF=0.1248;EUR_AF=0.0547;SAS_AF=0.0184;AA=G|||;VT=SNP
7	132803595	rs79779681	G	A	100	PASS	AC=258;AF=0.0515176;AN=5008;NS=2504;DP=19160;EAS_AF=0;AMR_AF=0.0288;AFR_AF=0.1248;EUR_AF=0.0547;SAS_AF=0.0184;AA=G|||;VT=SNP
7	132804434	rs12707083	A	C	100	PASS	AC=1350;AF=0.269569;AN=5008;NS=2504;DP=8659;EAS_AF=0.3214;AMR_AF=0.2277;AFR_AF=0.0946;EUR_AF=0.3738;SAS_AF=0.3753;AA=A|||;VT=SNP
7	132804472	rs6956329	A	T	100	PASS	AC=1026;AF=0.204872;AN=5008;NS=2504;DP=8690;EAS_AF=0.001;AMR_AF=0.1945;AFR_AF=0.4902;EUR_AF=0.173;SAS_AF=0.0695;AA=A|||;VT=SNP
7	132804599	rs7793721	G	A	100	PASS	AC=1267;AF=0.252995;AN=5008;NS=2504;DP=12816;EAS_AF=0.3194;AMR_AF=0.1988;AFR_AF=0.0946;EUR_AF=0.335;SAS_AF=0.3528;AA=G|||;VT=SNP
7	132804620	rs55737605	C	T	100	PASS	AC=1055;AF=0.210663;AN=5008;NS=2504;DP=12810;EAS_AF=0.3075;AMR_AF=0.17;AFR_AF=0.0492;EUR_AF=0.2674;SAS_AF=0.2996;AA=C|||;VT=SNP
7	132804896	rs116488543	T	C	100	PASS	AC=250;AF=0.0499201;AN=5008;NS=2504;DP=17328;EAS_AF=0;AMR_AF=0.0303;AFR_AF=0.118;EUR_AF=0.0547;SAS_AF=0.0184;AA=T|||;VT=SNP
7	132804902	rs76248644	A	C	100	PASS	AC=250;AF=0.0499201;AN=5008;NS=2504;DP=17600;EAS_AF=0;AMR_AF=0.0303;AFR_AF=0.118;EUR_AF=0.0547;SAS_AF=0.0184;AA=C|||;VT=SNP
7	132804981	rs77422420	T	G	100	PASS	AC=250;AF=0.0499201;AN=5008;NS=2504;DP=18011;EAS_AF=0;AMR_AF=0.0288;AFR_AF=0.118;EUR_AF=0.0557;SAS_AF=0.0184;AA=G|||;VT=SNP
7	132805055	rs7777197	T	C	100	PASS	AC=1441;AF=0.28774;AN=5008;NS=2504;DP=16340;EAS_AF=0.3224;AMR_AF=0.2349;AFR_AF=0.1339;EUR_AF=0.3767;SAS_AF=0.4059;AA=T|||;VT=SNP
7	132805104	rs2343323	C	T	100	PASS	AC=987;AF=0.197085;AN=5008;NS=2504;DP=18120;EAS_AF=0.2976;AMR_AF=0.1671;AFR_AF=0.0386;EUR_AF=0.2266;SAS_AF=0.2986;AA=C|||;VT=SNP
7	132805848	rs17166902	C	A	100	PASS	AC=1189;AF=0.23742;AN=5008;NS=2504;DP=18560;EAS_AF=0.2877;AMR_AF=0.3458;AFR_AF=0.0129;EUR_AF=0.2575;SAS_AF=0.3916;AA=C|||;VT=SNP
7	132806864	rs10954409	C	T	100	PASS	AC=1826;AF=0.364617;AN=5008;NS=2504;DP=20640;EAS_AF=0.4623;AMR_AF=0.5591;AFR_AF=0.1286;EUR_AF=0.4602;SAS_AF=0.3466;AA=C|||;VT=SNP
7	132807146	rs192239801	G	T	100	PASS	AC=22;AF=0.00439297;AN=5008;NS=2504;DP=19410;EAS_AF=0;AMR_AF=0.0043;AFR_AF=0.0015;EUR_AF=0.0129;SAS_AF=0.0041;AA=G|||;VT=SNP
7	132808993	rs150063389	G	A	100	PASS	AC=62;AF=0.0123802;AN=5008;NS=2504;DP=14963;EAS_AF=0;AMR_AF=0.0231;AFR_AF=0.0008;EUR_AF=0.0437;SAS_AF=0.001;AA=G|||;VT=SNP
7	132809230	rs35692244	A	G	100	PASS	AC=1908;AF=0.38099;AN=5008;NS=2504;DP=19728;EAS_AF=0.5298;AMR_AF=0.3069;AFR_AF=0.2179;EUR_AF=0.4006;SAS_AF=0.4806;AA=A|||;VT=SNP
7	132810239	rs9886121	C	G	100	PASS	AC=1812;AF=0.361821;AN=5008;NS=2504;DP=16250;EAS_AF=0.4653;AMR_AF=0.5548;AFR_AF=0.1256;EUR_AF=0.4483;SAS_AF=0.3487;AA=C|||;VT=SNP
7	132810671	rs140808216	G	A	100	PASS	AC=25;AF=0.00499201;AN=5008;NS=2504;DP=17146;EAS_AF=0;AMR_AF=0.0072;AFR_AF=0;EUR_AF=0.0199;SAS_AF=0;AA=G|||;VT=SNP
7	132810996	rs73165618	A	C	100	PASS	AC=373;AF=0.0744808;AN=5008;NS=2504;DP=19878;EAS_AF=0.005;AMR_AF=0.0893;AFR_AF=0.0076;EUR_AF=0.1332;SAS_AF=0.1656;AA=A|||;VT=SNP
7	132811386	rs77266212	G	A	100	PASS	AC=458;AF=0.0914537;AN=5008;NS=2504;DP=17314;EAS_AF=0.0853;AMR_AF=0.1037;AFR_AF=0.025;EUR_AF=0.17;SAS_AF=0.0982;AA=G|||;VT=SNP
7	132811702	rs12536359	A	C	100	PASS	AC=2288;AF=0.456869;AN=5008;NS=2504;DP=16019;EAS_AF=0.5347;AMR_AF=0.3963;AFR_AF=0.2292;EUR_AF=0.5348;SAS_AF=0.6472;AA=A|||;VT=SNP
7	132811790	rs79282173	T	C	100	PASS	AC=76;AF=0.0151757;AN=5008;NS=2504;DP=14117;EAS_AF=0;AMR_AF=0.0303;AFR_AF=0.0008;EUR_AF=0.0487;SAS_AF=0.0051;AA=T|||;VT=SNP
7	132812020	rs148678952	G	A	100	PASS	AC=22;AF=0.00439297;AN=5008;NS=2504;DP=13680;EAS_AF=0;AMR_AF=0.0043;AFR_AF=0.0015;EUR_AF=0.0129;SAS_AF=0.0041;AA=g|||;VT=SNP
7	132813195	rs10232490	C	T	100	PASS	AC=1833;AF=0.366014;AN=5008;NS=2504;DP=15463;EAS_AF=0.4653;AMR_AF=0.5591;AFR_AF=0.1271;EUR_AF=0.4602;SAS_AF=0.3528;AA=C|||;VT=SNP
7	132813492	rs4728280	C	A	100	PASS	AC=1811;AF=0.361621;AN=5008;NS=2504;DP=18648;EAS_AF=0.4653;AMR_AF=0.5548;AFR_AF=0.1256;EUR_AF=0.4473;SAS_AF=0.3487;AA=C|||;VT=SNP
7	132813905	rs4038364	A	G	100	PASS	AC=1812;AF=0.361821;AN=5008;NS=2504;DP=19562;EAS_AF=0.4653;AMR_AF=0.5548;AFR_AF=0.1256;EUR_AF=0.4483;SAS_AF=0.3487;AA=A|||;VT=SNP
7	132813934	rs4038363	G	A	100	PASS	AC=374;AF=0.0746805;AN=5008;NS=2504;DP=19765;EAS_AF=0.005;AMR_AF=0.0879;AFR_AF=0.0106;EUR_AF=0.1312;SAS_AF=0.1656;AA=G|||;VT=SNP
7	132814496	rs4236638	T	C	100	PASS	AC=1812;AF=0.361821;AN=5008;NS=2504;DP=15992;EAS_AF=0.4663;AMR_AF=0.5548;AFR_AF=0.1256;EUR_AF=0.4473;SAS_AF=0.3487;AA=T|||;VT=SNP
7	132814642	rs4620226	A	G	100	PASS	AC=1812;AF=0.361821;AN=5008;NS=2504;DP=13473;EAS_AF=0.4663;AMR_AF=0.5548;AFR_AF=0.1256;EUR_AF=0.4473;SAS_AF=0.3487;AA=A|||;VT=SNP
7	132814721	rs187796401	A	G	100	PASS	AC=22;AF=0.00439297;AN=5008;NS=2504;DP=16595;EAS_AF=0;AMR_AF=0.0043;AFR_AF=0.0015;EUR_AF=0.0129;SAS_AF=0.0041;AA=A|||;VT=SNP
7	132815161	rs183790397	C	T	100	PASS	AC=22;AF=0.00439297;AN=5008;NS=2504;DP=20720;EAS_AF=0.001;AMR_AF=0.0101;AFR_AF=0;EUR_AF=0.007;SAS_AF=0.0072;AA=C|||;VT=SNP
7	132815880	rs4501529	G	A	100	PASS	AC=1916;AF=0.382588;AN=5008;NS=2504;DP=16454;EAS_AF=0.5288;AMR_AF=0.3084;AFR_AF=0.2201;EUR_AF=0.4046;SAS_AF=0.4816;AA=g|||;VT=SNP
7	132816149	rs2880594	C	T	100	PASS	AC=1813;AF=0.362021;AN=5008;NS=2504;DP=18025;EAS_AF=0.4653;AMR_AF=0.5548;AFR_AF=0.1263;EUR_AF=0.4473;SAS_AF=0.3497;AA=C|||;VT=SNP
7	132816251	rs117805252	C	T	100	PASS	AC=27;AF=0.00539137;AN=5008;NS=2504;DP=17442;EAS_AF=0;AMR_AF=0.0115;AFR_AF=0.0015;EUR_AF=0.0169;SAS_AF=0;AA=C|||;VT=SNP
7	132817035	rs143249347	C	T	100	PASS	AC=22;AF=0.00439297;AN=5008;NS=2504;DP=17929;EAS_AF=0;AMR_AF=0.0043;AFR_AF=0.0015;EUR_AF=0.0129;SAS_AF=0.0041;AA=C|||;VT=SNP
7	132818122	rs116924427	C	T	100	PASS	AC=22;AF=0.00439297;AN=5008;NS=2504;DP=19208;EAS_AF=0;AMR_AF=0.0043;AFR_AF=0.0015;EUR_AF=0.0129;SAS_AF=0.0041;AA=C|||;VT=SNP
7	132818340	rs59325670	A	G	100	PASS	AC=713;AF=0.142372;AN=5008;NS=2504;DP=18923;EAS_AF=0.1954;AMR_AF=0.1124;AFR_AF=0.0658;EUR_AF=0.175;SAS_AF=0.1789;AA=A|||;VT=SNP
7	132818721	rs73165623	T	C	100	PASS	AC=374;AF=0.0746805;AN=5008;NS=2504;DP=17688;EAS_AF=0.005;AMR_AF=0.0879;AFR_AF=0.0106;EUR_AF=0.1312;SAS_AF=0.1656;AA=T|||;VT=SNP
7	132818793	rs117295419	A	T	100	PASS	AC=22;AF=0.00439297;AN=5008;NS=2504;DP=19289;EAS_AF=0;AMR_AF=0.0043;AFR_AF=0.0015;EUR_AF=0.0129;SAS_AF=0.0041;AA=A|||;VT=SNP
7	132818939	rs148133607	C	T	100	PASS	AC=22;AF=0.00439297;AN=5008;NS=2504;DP=15923;EAS_AF=0;AMR_AF=0.0043;AFR_AF=0.0015;EUR_AF=0.0129;SAS_AF=0.0041;AA=C|||;VT=SNP
7	132819000	rs17424957	C	T	100	PASS	AC=375;AF=0.0748802;AN=5008;NS=2504;DP=17366;EAS_AF=0.005;AMR_AF=0.0879;AFR_AF=0.0113;EUR_AF=0.1312;SAS_AF=0.1656;AA=C|||;VT=SNP
7	132819798	rs4236639	G	C	100	PASS	AC=3846;AF=0.767971;AN=5008;NS=2504;DP=21464;EAS_AF=0.9246;AMR_AF=0.8674;AFR_AF=0.4508;EUR_AF=0.8241;SAS_AF=0.907;AA=G|||;VT=SNP
7	132820026	rs2880602	G	T	100	PASS	AC=4099;AF=0.81849;AN=5008;NS=2504;DP=20368;EAS_AF=0.9246;AMR_AF=0.8718;AFR_AF=0.6467;EUR_AF=0.8231;SAS_AF=0.8988;AA=T|||;VT=SNP
7	132820200	rs73165626	A	G	100	PASS	AC=421;AF=0.0840655;AN=5008;NS=2504;DP=21867;EAS_AF=0.005;AMR_AF=0.0951;AFR_AF=0.0461;EUR_AF=0.1312;SAS_AF=0.1605;AA=A|||;VT=SNP
7	132821236	rs10281523	T	C	100	PASS	AC=3636;AF=0.726038;AN=5008;NS=2504;DP=21645;EAS_AF=0.9216;AMR_AF=0.7752;AFR_AF=0.553;EUR_AF=0.6938;SAS_AF=0.7566;AA=C|||;VT=SNP
7	132821583	rs4731936	C	T	100	PASS	AC=1945;AF=0.388379;AN=5008;NS=2504;DP=20009;EAS_AF=0.4355;AMR_AF=0.6628;AFR_AF=0.1558;EUR_AF=0.493;SAS_AF=0.3517;AA=C|||;VT=SNP
7	132821780	rs4731937	C	T	100	PASS	AC=3635;AF=0.725839;AN=5008;NS=2504;DP=16585;EAS_AF=0.9216;AMR_AF=0.7767;AFR_AF=0.5514;EUR_AF=0.6938;SAS_AF=0.7566;AA=C|||;VT=SNP
7	132822204	rs7459152	T	C	100	PASS	AC=1380;AF=0.275559;AN=5008;NS=2504;DP=18461;EAS_AF=0.4861;AMR_AF=0.1009;AFR_AF=0.1823;EUR_AF=0.1859;SAS_AF=0.4008;AA=T|||;VT=SNP
7	132822216	rs7456888	G	A	100	PASS	AC=3636;AF=0.726038;AN=5008;NS=2504;DP=18617;EAS_AF=0.9216;AMR_AF=0.7767;AFR_AF=0.553;EUR_AF=0.6928;SAS_AF=0.7566;AA=A|||;VT=SNP
7	132822264	rs78013488	T	A	100	PASS	AC=37;AF=0.00738818;AN=5008;NS=2504;DP=19055;EAS_AF=0;AMR_AF=0;AFR_AF=0.0008;EUR_AF=0.0119;SAS_AF=0.0245;AA=T|||;VT=SNP
7	132822540	rs2343319	A	G	100	PASS	AC=4365;AF=0.871605;AN=5008;NS=2504;DP=18676;EAS_AF=0.9266;AMR_AF=0.8919;AFR_AF=0.8169;EUR_AF=0.8241;SAS_AF=0.9233;AA=G|||;VT=SNP
7	132823737	rs142953054	G	A	100	PASS	AC=23;AF=0.00459265;AN=5008;NS=2504;DP=17277;EAS_AF=0;AMR_AF=0.0043;AFR_AF=0.0015;EUR_AF=0.0139;SAS_AF=0.0041;AA=G|||;VT=SNP
7	132824117	rs7800900	A	G	100	PASS	AC=4286;AF=0.855831;AN=5008;NS=2504;DP=20395;EAS_AF=0.9266;AMR_AF=0.879;AFR_AF=0.7769;EUR_AF=0.8101;SAS_AF=0.9202;AA=G|||;VT=SNP
7	132824636	rs116963784	C	T	100	PASS	AC=23;AF=0.00459265;AN=5008;NS=2504;DP=21848;EAS_AF=0;AMR_AF=0.0043;AFR_AF=0.0015;EUR_AF=0.0139;SAS_AF=0.0041;AA=C|||;VT=SNP
7	132824955	rs2003426	G	A	100	PASS	AC=1601;AF=0.319688;AN=5008;NS=2504;DP=18729;EAS_AF=0.4821;AMR_AF=0.1052;AFR_AF=0.3487;EUR_AF=0.1869;SAS_AF=0.4018;AA=G|||;VT=SNP
7	132825211	rs117628292	C	G	100	PASS	AC=19;AF=0.00379393;AN=5008;NS=2504;DP=20798;EAS_AF=0;AMR_AF=0.0115;AFR_AF=0;EUR_AF=0.0089;SAS_AF=0.002;AA=C|||;VT=SNP
7	132825878	rs11980115	C	T	100	PASS	AC=612;AF=0.122204;AN=5008;NS=2504;DP=18629;EAS_AF=0.0754;AMR_AF=0.1153;AFR_AF=0.1415;EUR_AF=0.1899;SAS_AF=0.0798;AA=C|||;VT=SNP
7	132826886	rs10954410	G	A	100	PASS	AC=1941;AF=0.38758;AN=5008;NS=2504;DP=14567;EAS_AF=0.4355;AMR_AF=0.6614;AFR_AF=0.1551;EUR_AF=0.493;SAS_AF=0.3497;AA=G|||;VT=SNP
7	132827574	rs117917080	G	A	100	PASS	AC=23;AF=0.00459265;AN=5008;NS=2504;DP=16722;EAS_AF=0;AMR_AF=0.0043;AFR_AF=0.0015;EUR_AF=0.0139;SAS_AF=0.0041;AA=G|||;VT=SNP
7	132828320	rs2343318	T	G	100	PASS	AC=4364;AF=0.871406;AN=5008;NS=2504;DP=13256;EAS_AF=0.9246;AMR_AF=0.8919;AFR_AF=0.8169;EUR_AF=0.8241;SAS_AF=0.9243;AA=G|||;VT=SNP
7	132828573	rs17166918	T	G	100	PASS	AC=1426;AF=0.284744;AN=5008;NS=2504;DP=14464;EAS_AF=0.4861;AMR_AF=0.1037;AFR_AF=0.2156;EUR_AF=0.1859;SAS_AF=0.4008;AA=T|||;VT=SNP
7	132828575	rs58832693	G	A	100	PASS	AC=432;AF=0.086262;AN=5008;NS=2504;DP=14468;EAS_AF=0.0754;AMR_AF=0.1009;AFR_AF=0.0265;EUR_AF=0.1759;SAS_AF=0.0757;AA=G|||;VT=SNP
7	132829010	rs10233509	T	G	100	PASS	AC=2620;AF=0.523163;AN=5008;NS=2504;DP=16677;EAS_AF=0.4405;AMR_AF=0.7709;AFR_AF=0.3828;EUR_AF=0.6233;SAS_AF=0.5194;AA=T|||;VT=SNP
7	132829312	rs62469905	G	A	100	PASS	AC=30;AF=0.00599042;AN=5008;NS=2504;DP=19459;EAS_AF=0;AMR_AF=0.0086;AFR_AF=0;EUR_AF=0.0199;SAS_AF=0.0041;AA=G|||;VT=SNP
7	132829572	rs34884911	G	A	100	PASS	AC=1946;AF=0.388578;AN=5008;NS=2504;DP=18669;EAS_AF=0.4355;AMR_AF=0.6643;AFR_AF=0.1551;EUR_AF=0.493;SAS_AF=0.3528;AA=G|||;VT=SNP
7	132829585	rs118179458	C	T	100	PASS	AC=24;AF=0.00479233;AN=5008;NS=2504;DP=18643;EAS_AF=0;AMR_AF=0;AFR_AF=0.0008;EUR_AF=0.0179;SAS_AF=0.0051;AA=C|||;VT=SNP
7	132829685	rs73451334	A	G	100	PASS	AC=1605;AF=0.320487;AN=5008;NS=2504;DP=18051;EAS_AF=0.4861;AMR_AF=0.1037;AFR_AF=0.3502;EUR_AF=0.1869;SAS_AF=0.4008;AA=A|||;VT=SNP
7	132829875	rs6944266	T	G	100	PASS	AC=3580;AF=0.714856;AN=5008;NS=2504;DP=18799;EAS_AF=0.9226;AMR_AF=0.7666;AFR_AF=0.5265;EUR_AF=0.6809;SAS_AF=0.7536;AA=G|||;VT=SNP
7	132830088	rs148777440	A	C	100	PASS	AC=23;AF=0.00459265;AN=5008;NS=2504;DP=15159;EAS_AF=0;AMR_AF=0.0043;AFR_AF=0.0015;EUR_AF=0.0139;SAS_AF=0.0041;AA=A|||;VT=SNP
7	132830798	rs141273707	C	T	100	PASS	AC=27;AF=0.00539137;AN=5008;NS=2504;DP=20374;EAS_AF=0.001;AMR_AF=0.0029;AFR_AF=0.0008;EUR_AF=0.0129;SAS_AF=0.0102;AA=C|||;VT=SNP
7	132831195	rs10255857	A	T	100	PASS	AC=1915;AF=0.382388;AN=5008;NS=2504;DP=19999;EAS_AF=0.4355;AMR_AF=0.6484;AFR_AF=0.1551;EUR_AF=0.4751;SAS_AF=0.3507;AA=A|||;VT=SNP
7	132831273	rs117519169	G	A	100	PASS	AC=22;AF=0.00439297;AN=5008;NS=2504;DP=19373;EAS_AF=0;AMR_AF=0.0043;AFR_AF=0.0015;EUR_AF=0.0129;SAS_AF=0.0041;AA=G|||;VT=SNP
7	132831619	rs73165629	C	T	100	PASS	AC=397;AF=0.0792732;AN=5008;NS=2504;DP=16209;EAS_AF=0.005;AMR_AF=0.0865;AFR_AF=0.0325;EUR_AF=0.1282;SAS_AF=0.1636;AA=C|||;VT=SNP
7	132831627	rs78469334	C	T	100	PASS	AC=12;AF=0.00239617;AN=5008;NS=2504;DP=16556;EAS_AF=0.001;AMR_AF=0.0043;AFR_AF=0;EUR_AF=0.007;SAS_AF=0.001;AA=C|||;VT=SNP
7	132832099	rs56173712	C	T	100	PASS	AC=368;AF=0.0734824;AN=5008;NS=2504;DP=16303;EAS_AF=0.005;AMR_AF=0.0893;AFR_AF=0.0083;EUR_AF=0.1282;SAS_AF=0.1646;AA=C|||;VT=SNP
7	132832218	rs78048444	A	G	100	PASS	AC=480;AF=0.0958466;AN=5008;NS=2504;DP=20571;EAS_AF=0.2639;AMR_AF=0.0058;AFR_AF=0.0439;EUR_AF=0.0189;SAS_AF=0.136;AA=A|||;VT=SNP
7	132832288	rs56262683	C	T	100	PASS	AC=365;AF=0.0728834;AN=5008;NS=2504;DP=21069;EAS_AF=0.005;AMR_AF=0.0879;AFR_AF=0.0076;EUR_AF=0.1282;SAS_AF=0.1636;AA=C|||;VT=SNP
7	132832318	rs12707084	C	T	100	PASS	AC=4221;AF=0.842851;AN=5008;NS=2504;DP=20466;EAS_AF=0.9266;AMR_AF=0.8746;AFR_AF=0.7292;EUR_AF=0.8111;SAS_AF=0.9202;AA=C|||;VT=SNP
7	132832555	rs6467466	C	T	100	PASS	AC=4306;AF=0.859824;AN=5008;NS=2504;DP=19098;EAS_AF=0.9266;AMR_AF=0.8876;AFR_AF=0.7738;EUR_AF=0.8241;SAS_AF=0.9243;AA=T|||;VT=SNP
7	132832620	rs142426964	T	C	100	PASS	AC=35;AF=0.00698882;AN=5008;NS=2504;DP=19448;EAS_AF=0.001;AMR_AF=0.0029;AFR_AF=0;EUR_AF=0.0308;SAS_AF=0.001;AA=T|||;VT=SNP
7	132835204	rs41519445	T	G	100	PASS	AC=365;AF=0.0728834;AN=5008;NS=2504;DP=19192;EAS_AF=0.005;AMR_AF=0.0879;AFR_AF=0.0076;EUR_AF=0.1282;SAS_AF=0.1636;AA=T|||;VT=SNP
7	132835265	rs4236640	C	T	100	PASS	AC=4225;AF=0.84365;AN=5008;NS=2504;DP=19887;EAS_AF=0.9266;AMR_AF=0.8746;AFR_AF=0.7322;EUR_AF=0.8111;SAS_AF=0.9202;AA=C|||;VT=SNP
7	132835517	rs73165630	T	C	100	PASS	AC=397;AF=0.0792732;AN=5008;NS=2504;DP=19292;EAS_AF=0.005;AMR_AF=0.0879;AFR_AF=0.0318;EUR_AF=0.1282;SAS_AF=0.1636;AA=T|||;VT=SNP
7	132835532	rs6467467	G	A	100	PASS	AC=4227;AF=0.84405;AN=5008;NS=2504;DP=19355;EAS_AF=0.9266;AMR_AF=0.8746;AFR_AF=0.7337;EUR_AF=0.8111;SAS_AF=0.9202;AA=G|||;VT=SNP
7	132836682	rs59315421	T	C	100	PASS	AC=404;AF=0.0806709;AN=5008;NS=2504;DP=10948;EAS_AF=0.0764;AMR_AF=0.1023;AFR_AF=0.0038;EUR_AF=0.1759;SAS_AF=0.0757;AA=T|||;VT=SNP
7	132837018	rs139374279	T	C	100	PASS	AC=22;AF=0.00439297;AN=5008;NS=2504;DP=17427;EAS_AF=0;AMR_AF=0.0043;AFR_AF=0.0015;EUR_AF=0.0129;SAS_AF=0.0041;AA=T|||;VT=SNP
7	132837210	rs4480055	G	A	100	PASS	AC=1632;AF=0.325879;AN=5008;NS=2504;DP=18785;EAS_AF=0.4792;AMR_AF=0.1196;AFR_AF=0.3495;EUR_AF=0.2058;SAS_AF=0.4059;AA=G|||;VT=SNP
7	132837303	rs13226158	C	T	100	PASS	AC=36;AF=0.0071885;AN=5008;NS=2504;DP=17496;EAS_AF=0;AMR_AF=0.0072;AFR_AF=0.0008;EUR_AF=0.0249;SAS_AF=0.0051;AA=T|||;VT=SNP
7	132837672	rs11765889	T	C	100	PASS	AC=1458;AF=0.291134;AN=5008;NS=2504;DP=16935;EAS_AF=0.4841;AMR_AF=0.1182;AFR_AF=0.2156;EUR_AF=0.2048;SAS_AF=0.4059;AA=T|||;VT=SNP
7	132838047	rs10233554	G	A	100	PASS	AC=1916;AF=0.382588;AN=5008;NS=2504;DP=15086;EAS_AF=0.4365;AMR_AF=0.647;AFR_AF=0.1573;EUR_AF=0.4751;SAS_AF=0.3487;AA=G|||;VT=SNP
7	132838971	rs35930927	C	T	100	PASS	AC=469;AF=0.0936502;AN=5008;NS=2504;DP=11275;EAS_AF=0.0317;AMR_AF=0.1398;AFR_AF=0.0098;EUR_AF=0.2316;SAS_AF=0.0961;AA=C|||;VT=SNP
7	132839203	rs62469941	G	A	100	PASS	AC=131;AF=0.0261581;AN=5008;NS=2504;DP=15858;EAS_AF=0;AMR_AF=0.0346;AFR_AF=0.0023;EUR_AF=0.0775;SAS_AF=0.0266;AA=g|||;VT=SNP
7	132839306	rs10237964	C	G	100	PASS	AC=1804;AF=0.360224;AN=5008;NS=2504;DP=20837;EAS_AF=0.4464;AMR_AF=0.6311;AFR_AF=0.0749;EUR_AF=0.4722;SAS_AF=0.3497;AA=C|||;VT=SNP
7	132839431	rs10238277	G	A	100	PASS	AC=1862;AF=0.371805;AN=5008;NS=2504;DP=18862;EAS_AF=0.4464;AMR_AF=0.6427;AFR_AF=0.1097;EUR_AF=0.4751;SAS_AF=0.3507;AA=G|||;VT=SNP
7	132839433	rs77234201	A	G	100	PASS	AC=388;AF=0.077476;AN=5008;NS=2504;DP=18902;EAS_AF=0.0645;AMR_AF=0.0994;AFR_AF=0.0038;EUR_AF=0.175;SAS_AF=0.0746;AA=A|||;VT=SNP
7	132839682	rs17425476	C	T	100	PASS	AC=397;AF=0.0792732;AN=5008;NS=2504;DP=22865;EAS_AF=0.005;AMR_AF=0.0879;AFR_AF=0.0318;EUR_AF=0.1282;SAS_AF=0.1636;AA=c|||;VT=SNP
7	132839865	rs4142542	G	A	100	PASS	AC=1865;AF=0.372404;AN=5008;NS=2504;DP=21454;EAS_AF=0.4841;AMR_AF=0.1383;AFR_AF=0.5106;EUR_AF=0.2068;SAS_AF=0.407;AA=G|||;VT=SNP
7	132840045	rs116958601	C	T	100	PASS	AC=22;AF=0.00439297;AN=5008;NS=2504;DP=21974;EAS_AF=0;AMR_AF=0.0043;AFR_AF=0.0015;EUR_AF=0.0129;SAS_AF=0.0041;AA=c|||;VT=SNP
7	132840067	rs76581414	C	T	100	PASS	AC=24;AF=0.00479233;AN=5008;NS=2504;DP=23633;EAS_AF=0;AMR_AF=0.0072;AFR_AF=0;EUR_AF=0.0129;SAS_AF=0.0061;AA=C|||;VT=SNP
7	132840184	rs7802550	T	C	100	PASS	AC=4406;AF=0.879792;AN=5008;NS=2504;DP=25555;EAS_AF=0.9355;AMR_AF=0.8919;AFR_AF=0.8396;EUR_AF=0.8241;SAS_AF=0.9254;AA=T|||;VT=SNP
7	132840652	rs78926499	C	T	100	PASS	AC=60;AF=0.0119808;AN=5008;NS=2504;DP=21930;EAS_AF=0;AMR_AF=0.0216;AFR_AF=0.0008;EUR_AF=0.0427;SAS_AF=0.001;AA=C|||;VT=SNP
7	132841506	rs10954411	A	T	100	PASS	AC=2344;AF=0.468051;AN=5008;NS=2504;DP=6649;EAS_AF=0.4514;AMR_AF=0.7349;AFR_AF=0.2035;EUR_AF=0.6034;SAS_AF=0.5143;AA=A|||;VT=SNP
7	132841789	rs4731939	T	C	100	PASS	AC=4406;AF=0.879792;AN=5008;NS=2504;DP=10418;EAS_AF=0.9345;AMR_AF=0.8905;AFR_AF=0.8389;EUR_AF=0.8241;SAS_AF=0.9284;AA=C|||;VT=SNP
7	132841885	rs12707085	C	T	100	PASS	AC=369;AF=0.0736821;AN=5008;NS=2504;DP=11752;EAS_AF=0.002;AMR_AF=0.1225;AFR_AF=0.0068;EUR_AF=0.1909;SAS_AF=0.0828;AA=C|||;VT=SNP
7	132842082	rs183196294	C	T	100	PASS	AC=15;AF=0.00299521;AN=5008;NS=2504;DP=15154;EAS_AF=0;AMR_AF=0.0043;AFR_AF=0.0015;EUR_AF=0.0089;SAS_AF=0.001;AA=C|||;VT=SNP
7	132842551	rs62469945	C	T	100	PASS	AC=28;AF=0.00559105;AN=5008;NS=2504;DP=21275;EAS_AF=0;AMR_AF=0.0072;AFR_AF=0;EUR_AF=0.0189;SAS_AF=0.0041;AA=C|||;VT=SNP
7	132842858	rs12671437	A	G	100	PASS	AC=686;AF=0.136981;AN=5008;NS=2504;DP=17238;EAS_AF=0.2669;AMR_AF=0.0288;AFR_AF=0.1755;EUR_AF=0.0249;SAS_AF=0.1431;AA=A|||;VT=SNP
7	132843460	rs2343268	T	C	100	PASS	AC=1878;AF=0.375;AN=5008;NS=2504;DP=14069;EAS_AF=0.4821;AMR_AF=0.1398;AFR_AF=0.5129;EUR_AF=0.2117;SAS_AF=0.4131;AA=T|||;VT=SNP
7	132845090	rs117639945	G	A	100	PASS	AC=57;AF=0.0113818;AN=5008;NS=2504;DP=18604;EAS_AF=0;AMR_AF=0.0159;AFR_AF=0.0008;EUR_AF=0.0219;SAS_AF=0.0235;AA=G|||;VT=SNP
7	132847736	rs117118223	C	T	100	PASS	AC=20;AF=0.00399361;AN=5008;NS=2504;DP=14707;EAS_AF=0;AMR_AF=0.0043;AFR_AF=0.0015;EUR_AF=0.0109;SAS_AF=0.0041;AA=C|||;VT=SNP
7	132848976	rs140468173	A	C	100	PASS	AC=20;AF=0.00399361;AN=5008;NS=2504;DP=14239;EAS_AF=0;AMR_AF=0.0043;AFR_AF=0.0015;EUR_AF=0.0109;SAS_AF=0.0041;AA=A|||;VT=SNP
7	132849038	rs6969448	A	C	100	PASS	AC=1986;AF=0.396565;AN=5008;NS=2504;DP=15073;EAS_AF=0.4544;AMR_AF=0.647;AFR_AF=0.1974;EUR_AF=0.4702;SAS_AF=0.3528;AA=A|||;VT=SNP
7	132849048	rs151019319	G	T	100	PASS	AC=21;AF=0.00419329;AN=5008;NS=2504;DP=15198;EAS_AF=0;AMR_AF=0.0043;AFR_AF=0.0015;EUR_AF=0.0119;SAS_AF=0.0041;AA=G|||;VT=SNP
7	132850180	rs146960908	C	A	100	PASS	AC=28;AF=0.00559105;AN=5008;NS=2504;DP=20314;EAS_AF=0;AMR_AF=0.0173;AFR_AF=0.0008;EUR_AF=0.0139;SAS_AF=0.001;AA=C|||;VT=SNP
7	132850309	rs6975382	A	G	100	PASS	AC=4230;AF=0.844649;AN=5008;NS=2504;DP=19320;EAS_AF=0.9355;AMR_AF=0.8746;AFR_AF=0.7194;EUR_AF=0.8191;SAS_AF=0.9254;AA=G|||;VT=SNP
7	132851234	rs10265697	C	T	100	PASS	AC=1983;AF=0.395966;AN=5008;NS=2504;DP=16324;EAS_AF=0.4524;AMR_AF=0.647;AFR_AF=0.1974;EUR_AF=0.4702;SAS_AF=0.3517;AA=C|||;VT=SNP
7	132851638	rs76582525	G	A	100	PASS	AC=26;AF=0.00519169;AN=5008;NS=2504;DP=16221;EAS_AF=0;AMR_AF=0.0086;AFR_AF=0;EUR_AF=0.0139;SAS_AF=0.0061;AA=G|||;VT=SNP
7	132851794	rs35140405	A	T	100	PASS	AC=1936;AF=0.386581;AN=5008;NS=2504;DP=16853;EAS_AF=0.4544;AMR_AF=0.6455;AFR_AF=0.1611;EUR_AF=0.4702;SAS_AF=0.3517;AA=A|||;VT=SNP
7	132852877	rs144034359	A	T	100	PASS	AC=46;AF=0.0091853;AN=5008;NS=2504;DP=15663;EAS_AF=0.001;AMR_AF=0.0058;AFR_AF=0;EUR_AF=0.0378;SAS_AF=0.0031;AA=A|||;VT=SNP
7	132853454	rs144525480	G	C	100	PASS	AC=41;AF=0.0081869;AN=5008;NS=2504;DP=19013;EAS_AF=0;AMR_AF=0.0159;AFR_AF=0.0008;EUR_AF=0.0149;SAS_AF=0.0143;AA=G|||;VT=SNP
7	132854506	rs111951331	C	G	100	PASS	AC=365;AF=0.0728834;AN=5008;NS=2504;DP=20628;EAS_AF=0.005;AMR_AF=0.0879;AFR_AF=0.0076;EUR_AF=0.1312;SAS_AF=0.1605;AA=C|||;VT=SNP
7	132854875	rs10259794	C	T	100	PASS	AC=4304;AF=0.859425;AN=5008;NS=2504;DP=19171;EAS_AF=0.9365;AMR_AF=0.8876;AFR_AF=0.761;EUR_AF=0.825;SAS_AF=0.9284;AA=T|||;VT=SNP
7	132855307	rs11972453	A	G	100	PASS	AC=4413;AF=0.88119;AN=5008;NS=2504;DP=15905;EAS_AF=0.9365;AMR_AF=0.8919;AFR_AF=0.8411;EUR_AF=0.825;SAS_AF=0.9284;AA=G|||;VT=SNP
7	132855464	rs13227651	C	T	100	PASS	AC=2232;AF=0.445687;AN=5008;NS=2504;DP=15249;EAS_AF=0.4831;AMR_AF=0.2277;AFR_AF=0.5174;EUR_AF=0.3419;SAS_AF=0.5716;AA=C|||;VT=SNP
7	132856222	rs73165634	T	C	100	PASS	AC=378;AF=0.0754792;AN=5008;NS=2504;DP=17419;EAS_AF=0.005;AMR_AF=0.0893;AFR_AF=0.0076;EUR_AF=0.1332;SAS_AF=0.1708;AA=T|||;VT=SNP
7	132856555	rs79583773	C	T	100	PASS	AC=36;AF=0.0071885;AN=5008;NS=2504;DP=17990;EAS_AF=0;AMR_AF=0.0115;AFR_AF=0.0023;EUR_AF=0.0209;SAS_AF=0.0041;AA=c|||;VT=SNP
7	132857257	rs78891435	A	G	100	PASS	AC=413;AF=0.0824681;AN=5008;NS=2504;DP=18773;EAS_AF=0.0625;AMR_AF=0.1009;AFR_AF=0.0265;EUR_AF=0.174;SAS_AF=0.0716;AA=A|||;VT=SNP
7	132857710	rs10242684	A	G	100	PASS	AC=4305;AF=0.859625;AN=5008;NS=2504;DP=17475;EAS_AF=0.9365;AMR_AF=0.8876;AFR_AF=0.761;EUR_AF=0.826;SAS_AF=0.9284;AA=G|||;VT=SNP
7	132857907	rs146687467	T	C	100	PASS	AC=16;AF=0.00319489;AN=5008;NS=2504;DP=10355;EAS_AF=0;AMR_AF=0.0043;AFR_AF=0;EUR_AF=0.0119;SAS_AF=0.001;AA=T|||;VT=SNP
7	132858440	rs10273168	C	T	100	PASS	AC=4243;AF=0.847244;AN=5008;NS=2504;DP=18974;EAS_AF=0.9365;AMR_AF=0.879;AFR_AF=0.7186;EUR_AF=0.826;SAS_AF=0.9284;AA=T|||;VT=SNP
7	132858834	rs7808835	T	A	100	PASS	AC=4412;AF=0.88099;AN=5008;NS=2504;DP=10324;EAS_AF=0.9365;AMR_AF=0.8919;AFR_AF=0.8396;EUR_AF=0.826;SAS_AF=0.9284;AA=A|||;VT=SNP
7	132858908	rs2343310	T	C	100	PASS	AC=4305;AF=0.859625;AN=5008;NS=2504;DP=12142;EAS_AF=0.9365;AMR_AF=0.8876;AFR_AF=0.761;EUR_AF=0.826;SAS_AF=0.9284;AA=t|||;VT=SNP
7	132859215	rs73165635	A	T	100	PASS	AC=376;AF=0.0750799;AN=5008;NS=2504;DP=12392;EAS_AF=0.005;AMR_AF=0.0893;AFR_AF=0.0076;EUR_AF=0.1322;SAS_AF=0.1697;AA=A|||;VT=SNP
7	132860426	rs75849894	C	T	100	PASS	AC=36;AF=0.0071885;AN=5008;NS=2504;DP=14903;EAS_AF=0;AMR_AF=0.0115;AFR_AF=0.0023;EUR_AF=0.0209;SAS_AF=0.0041;AA=C|||;VT=SNP
7	132860672	rs11760697	C	G	100	PASS	AC=1798;AF=0.359026;AN=5008;NS=2504;DP=14166;EAS_AF=0.4881;AMR_AF=0.2104;AFR_AF=0.1952;EUR_AF=0.34;SAS_AF=0.5726;AA=c|||;VT=SNP
7	132861665	rs13228674	T	A	100	PASS	AC=39;AF=0.00778754;AN=5008;NS=2504;DP=11530;EAS_AF=0;AMR_AF=0.0086;AFR_AF=0.0023;EUR_AF=0.0249;SAS_AF=0.0051;AA=N|||;VT=SNP
7	132862560	rs113393790	C	T	100	PASS	AC=1927;AF=0.384784;AN=5008;NS=2504;DP=13712;EAS_AF=0.4504;AMR_AF=0.6383;AFR_AF=0.1619;EUR_AF=0.4692;SAS_AF=0.3517;AA=-|||;VT=SNP
7	132863575	rs73165638	C	T	100	PASS	AC=379;AF=0.0756789;AN=5008;NS=2504;DP=17166;EAS_AF=0.005;AMR_AF=0.0893;AFR_AF=0.0083;EUR_AF=0.1342;SAS_AF=0.1697;AA=C|||;VT=SNP
7	132863713	rs116885325	A	G	100	PASS	AC=21;AF=0.00419329;AN=5008;NS=2504;DP=18520;EAS_AF=0;AMR_AF=0.0043;AFR_AF=0.0015;EUR_AF=0.0119;SAS_AF=0.0041;AA=A|||;VT=SNP
7	132864003	rs11767440	G	C	100	PASS	AC=1803;AF=0.360024;AN=5008;NS=2504;DP=16372;EAS_AF=0.4901;AMR_AF=0.2104;AFR_AF=0.1959;EUR_AF=0.3419;SAS_AF=0.5726;AA=G|||;VT=SNP
7	132864577	rs4236641	G	T	100	PASS	AC=1952;AF=0.389776;AN=5008;NS=2504;DP=20182;EAS_AF=0.4484;AMR_AF=0.6455;AFR_AF=0.1778;EUR_AF=0.4702;SAS_AF=0.3517;AA=G|||;VT=SNP
7	132864911	rs76579700	G	A	100	PASS	AC=69;AF=0.013778;AN=5008;NS=2504;DP=18937;EAS_AF=0;AMR_AF=0.0288;AFR_AF=0.003;EUR_AF=0.0427;SAS_AF=0.002;AA=G|||;VT=SNP
7	132865334	rs117578485	G	T	100	PASS	AC=22;AF=0.00439297;AN=5008;NS=2504;DP=18365;EAS_AF=0;AMR_AF=0.0058;AFR_AF=0.0015;EUR_AF=0.0119;SAS_AF=0.0041;AA=G|||;VT=SNP
7	132865353	rs6954960	T	G	100	PASS	AC=4179;AF=0.834465;AN=5008;NS=2504;DP=18276;EAS_AF=0.9385;AMR_AF=0.8746;AFR_AF=0.6831;EUR_AF=0.8141;SAS_AF=0.9243;AA=T|||;VT=SNP
7	132865658	rs144246006	A	G	100	PASS	AC=21;AF=0.00419329;AN=5008;NS=2504;DP=18842;EAS_AF=0;AMR_AF=0.0043;AFR_AF=0.0015;EUR_AF=0.0119;SAS_AF=0.0041;AA=A|||;VT=SNP
7	132865998	rs11979991	G	A	100	PASS	AC=4391;AF=0.876797;AN=5008;NS=2504;DP=18050;EAS_AF=0.9395;AMR_AF=0.8919;AFR_AF=0.8215;EUR_AF=0.826;SAS_AF=0.9284;AA=A|||;VT=SNP
7	132866012	rs10233691	A	G	100	PASS	AC=4291;AF=0.856829;AN=5008;NS=2504;DP=17980;EAS_AF=0.9385;AMR_AF=0.8876;AFR_AF=0.7496;EUR_AF=0.825;SAS_AF=0.9284;AA=G|||;VT=SNP
7	132866311	rs10263779	G	A	100	PASS	AC=4230;AF=0.844649;AN=5008;NS=2504;DP=19744;EAS_AF=0.9385;AMR_AF=0.879;AFR_AF=0.7073;EUR_AF=0.826;SAS_AF=0.9284;AA=A|||;VT=SNP
7	132866328	rs10279327	T	C	100	PASS	AC=4229;AF=0.844449;AN=5008;NS=2504;DP=19939;EAS_AF=0.9385;AMR_AF=0.879;AFR_AF=0.7073;EUR_AF=0.826;SAS_AF=0.9274;AA=C|||;VT=SNP
7	132866403	rs10279444	T	C	100	PASS	AC=1931;AF=0.385583;AN=5008;NS=2504;DP=21109;EAS_AF=0.4484;AMR_AF=0.6441;AFR_AF=0.1611;EUR_AF=0.4702;SAS_AF=0.3538;AA=T|||;VT=SNP
7	132866718	rs6944686	G	A	100	PASS	AC=2225;AF=0.444289;AN=5008;NS=2504;DP=19661;EAS_AF=0.4901;AMR_AF=0.2291;AFR_AF=0.5045;EUR_AF=0.3439;SAS_AF=0.5716;AA=G|||;VT=SNP
7	132866736	rs10267007	C	T	100	PASS	AC=1930;AF=0.385383;AN=5008;NS=2504;DP=19195;EAS_AF=0.4484;AMR_AF=0.6441;AFR_AF=0.1619;EUR_AF=0.4692;SAS_AF=0.3528;AA=C|||;VT=SNP
7	132867010	rs6944882	C	T	100	PASS	AC=2228;AF=0.444888;AN=5008;NS=2504;DP=14803;EAS_AF=0.4901;AMR_AF=0.2291;AFR_AF=0.5068;EUR_AF=0.3439;SAS_AF=0.5716;AA=T|||;VT=SNP
7	132867108	rs145039854	C	T	100	PASS	AC=21;AF=0.00419329;AN=5008;NS=2504;DP=12701;EAS_AF=0;AMR_AF=0.0043;AFR_AF=0.0015;EUR_AF=0.0119;SAS_AF=0.0041;AA=C|||;VT=SNP
7	132868257	rs6950530	A	T	100	PASS	AC=1932;AF=0.385783;AN=5008;NS=2504;DP=18885;EAS_AF=0.4494;AMR_AF=0.6441;AFR_AF=0.1619;EUR_AF=0.4702;SAS_AF=0.3528;AA=A|||;VT=SNP
7	132868947	rs4236642	C	T	100	PASS	AC=4232;AF=0.845048;AN=5008;NS=2504;DP=18732;EAS_AF=0.9385;AMR_AF=0.879;AFR_AF=0.708;EUR_AF=0.827;SAS_AF=0.9284;AA=T|||;VT=SNP
7	132869031	rs4731941	G	A	100	PASS	AC=4236;AF=0.845847;AN=5008;NS=2504;DP=20716;EAS_AF=0.9385;AMR_AF=0.879;AFR_AF=0.7095;EUR_AF=0.827;SAS_AF=0.9305;AA=g|||;VT=SNP
7	132869067	rs6467468	A	G	100	PASS	AC=4233;AF=0.845248;AN=5008;NS=2504;DP=20741;EAS_AF=0.9385;AMR_AF=0.879;AFR_AF=0.7088;EUR_AF=0.827;SAS_AF=0.9284;AA=A|||;VT=SNP
7	132869276	rs6467469	G	T	100	PASS	AC=4233;AF=0.845248;AN=5008;NS=2504;DP=21349;EAS_AF=0.9385;AMR_AF=0.879;AFR_AF=0.7088;EUR_AF=0.827;SAS_AF=0.9284;AA=T|||;VT=SNP
7	132869834	rs6942866	T	C	100	PASS	AC=4232;AF=0.845048;AN=5008;NS=2504;DP=21211;EAS_AF=0.9385;AMR_AF=0.879;AFR_AF=0.7088;EUR_AF=0.827;SAS_AF=0.9274;AA=t|||;VT=SNP
7	132870451	rs6961647	A	T	100	PASS	AC=4233;AF=0.845248;AN=5008;NS=2504;DP=23698;EAS_AF=0.9385;AMR_AF=0.879;AFR_AF=0.7088;EUR_AF=0.827;SAS_AF=0.9284;AA=T|||;VT=SNP
7	132870841	rs6966105	C	T	100	PASS	AC=4233;AF=0.845248;AN=5008;NS=2504;DP=20274;EAS_AF=0.9385;AMR_AF=0.879;AFR_AF=0.7088;EUR_AF=0.827;SAS_AF=0.9284;AA=C|||;VT=SNP
7	132871159	rs13222206	A	G	100	PASS	AC=39;AF=0.00778754;AN=5008;NS=2504;DP=20632;EAS_AF=0;AMR_AF=0.0086;AFR_AF=0.0023;EUR_AF=0.0249;SAS_AF=0.0051;AA=A|||;VT=SNP
7	132871535	rs7800195	G	A	100	PASS	AC=4233;AF=0.845248;AN=5008;NS=2504;DP=20211;EAS_AF=0.9385;AMR_AF=0.879;AFR_AF=0.7088;EUR_AF=0.827;SAS_AF=0.9284;AA=G|||;VT=SNP
7	132871675	rs7776646	A	G	100	PASS	AC=4233;AF=0.845248;AN=5008;NS=2504;DP=19847;EAS_AF=0.9385;AMR_AF=0.879;AFR_AF=0.7088;EUR_AF=0.827;SAS_AF=0.9284;AA=A|||;VT=SNP
7	132871993	rs140322707	C	T	100	PASS	AC=42;AF=0.00838658;AN=5008;NS=2504;DP=18676;EAS_AF=0;AMR_AF=0.0086;AFR_AF=0;EUR_AF=0.0169;SAS_AF=0.0194;AA=C|||;VT=SNP
7	132872001	rs113787663	C	T	100	PASS	AC=66;AF=0.0131789;AN=5008;NS=2504;DP=18539;EAS_AF=0;AMR_AF=0.0173;AFR_AF=0.0008;EUR_AF=0.0189;SAS_AF=0.0348;AA=C|||;VT=SNP
7	132872303	rs141877668	T	C	100	PASS	AC=21;AF=0.00419329;AN=5008;NS=2504;DP=19148;EAS_AF=0;AMR_AF=0.0043;AFR_AF=0.0015;EUR_AF=0.0119;SAS_AF=0.0041;AA=T|||;VT=SNP
7	132872509	rs4728281	G	A	100	PASS	AC=4233;AF=0.845248;AN=5008;NS=2504;DP=21881;EAS_AF=0.9385;AMR_AF=0.879;AFR_AF=0.7088;EUR_AF=0.827;SAS_AF=0.9284;AA=A|||;VT=SNP
7	132872800	rs13236703	G	A	100	PASS	AC=2247;AF=0.448682;AN=5008;NS=2504;DP=20325;EAS_AF=0.4901;AMR_AF=0.2349;AFR_AF=0.5061;EUR_AF=0.3559;SAS_AF=0.5757;AA=G|||;VT=SNP
7	132873077	rs4389875	C	T	100	PASS	AC=4235;AF=0.845647;AN=5008;NS=2504;DP=18593;EAS_AF=0.9385;AMR_AF=0.879;AFR_AF=0.7103;EUR_AF=0.827;SAS_AF=0.9284;AA=T|||;VT=SNP
7	132873658	rs59143542	C	T	100	PASS	AC=1386;AF=0.276757;AN=5008;NS=2504;DP=11965;EAS_AF=0.4077;AMR_AF=0.4899;AFR_AF=0.1369;EUR_AF=0.2117;SAS_AF=0.2464;AA=C|||;VT=SNP
7	132873809	rs79754361	T	C	100	PASS	AC=113;AF=0.0225639;AN=5008;NS=2504;DP=11314;EAS_AF=0.002;AMR_AF=0.0836;AFR_AF=0.0053;EUR_AF=0.0358;SAS_AF=0.0102;AA=T|||;VT=SNP
7	132873927	rs73165641	T	A	100	PASS	AC=379;AF=0.0756789;AN=5008;NS=2504;DP=10561;EAS_AF=0.005;AMR_AF=0.0908;AFR_AF=0.0068;EUR_AF=0.1342;SAS_AF=0.1708;AA=T|||;VT=SNP
7	132874175	rs62470902	A	G	100	PASS	AC=1461;AF=0.291733;AN=5008;NS=2504;DP=16865;EAS_AF=0.4792;AMR_AF=0.1239;AFR_AF=0.2171;EUR_AF=0.2078;SAS_AF=0.4049;AA=A|||;VT=SNP
7	132874274	rs111512822	A	G	100	PASS	AC=54;AF=0.0107827;AN=5008;NS=2504;DP=6848;EAS_AF=0;AMR_AF=0.0173;AFR_AF=0.0008;EUR_AF=0.0139;SAS_AF=0.0276;AA=A|||;VT=SNP
7	132875192	rs11976774	A	G	100	PASS	AC=576;AF=0.115016;AN=5008;NS=2504;DP=19947;EAS_AF=0.0615;AMR_AF=0.1124;AFR_AF=0.1422;EUR_AF=0.173;SAS_AF=0.0757;AA=A|||;VT=SNP
7	132875600	rs10282637	G	A	100	PASS	AC=576;AF=0.115016;AN=5008;NS=2504;DP=18767;EAS_AF=0.0615;AMR_AF=0.1124;AFR_AF=0.1422;EUR_AF=0.173;SAS_AF=0.0757;AA=G|||;VT=SNP
7	132875693	rs10223893	G	A	100	PASS	AC=517;AF=0.103235;AN=5008;NS=2504;DP=19087;EAS_AF=0.0615;AMR_AF=0.1037;AFR_AF=0.1021;EUR_AF=0.173;SAS_AF=0.0757;AA=G|||;VT=SNP
7	132876218	rs10253602	A	G	100	PASS	AC=577;AF=0.115216;AN=5008;NS=2504;DP=17909;EAS_AF=0.0625;AMR_AF=0.1124;AFR_AF=0.1422;EUR_AF=0.174;SAS_AF=0.0746;AA=A|||;VT=SNP
7	132876683	rs10243334	T	C	100	PASS	AC=576;AF=0.115016;AN=5008;NS=2504;DP=19922;EAS_AF=0.0615;AMR_AF=0.1124;AFR_AF=0.1422;EUR_AF=0.173;SAS_AF=0.0757;AA=C|||;VT=SNP
7	132877463	rs111433730	T	C	100	PASS	AC=20;AF=0.00399361;AN=5008;NS=2504;DP=19358;EAS_AF=0.001;AMR_AF=0.0101;AFR_AF=0.0008;EUR_AF=0.003;SAS_AF=0.0082;AA=T|||;VT=SNP
7	132877509	rs4349926	T	C	100	PASS	AC=2314;AF=0.462061;AN=5008;NS=2504;DP=20666;EAS_AF=0.4841;AMR_AF=0.2363;AFR_AF=0.5673;EUR_AF=0.3449;SAS_AF=0.5777;AA=T|||;VT=SNP
7	132877796	rs10232019	C	G	100	PASS	AC=576;AF=0.115016;AN=5008;NS=2504;DP=19388;EAS_AF=0.0615;AMR_AF=0.1124;AFR_AF=0.1422;EUR_AF=0.173;SAS_AF=0.0757;AA=C|||;VT=SNP
7	132877898	rs76329872	G	A	100	PASS	AC=384;AF=0.0766773;AN=5008;NS=2504;DP=19952;EAS_AF=0.0615;AMR_AF=0.1009;AFR_AF=0.0038;EUR_AF=0.172;SAS_AF=0.0757;AA=G|||;VT=SNP
7	132877957	rs117712972	C	T	100	PASS	AC=21;AF=0.00419329;AN=5008;NS=2504;DP=20991;EAS_AF=0;AMR_AF=0.0043;AFR_AF=0.0015;EUR_AF=0.0119;SAS_AF=0.0041;AA=C|||;VT=SNP
7	132878132	rs10232403	C	T	100	PASS	AC=577;AF=0.115216;AN=5008;NS=2504;DP=22566;EAS_AF=0.0615;AMR_AF=0.1124;AFR_AF=0.1422;EUR_AF=0.173;SAS_AF=0.0767;AA=C|||;VT=SNP
7	132878307	rs10232835	G	C	100	PASS	AC=576;AF=0.115016;AN=5008;NS=2504;DP=20817;EAS_AF=0.0615;AMR_AF=0.1124;AFR_AF=0.1422;EUR_AF=0.173;SAS_AF=0.0757;AA=G|||;VT=SNP
7	132878508	rs4731942	C	T	100	PASS	AC=453;AF=0.0904553;AN=5008;NS=2504;DP=20522;EAS_AF=0.0228;AMR_AF=0.134;AFR_AF=0.0098;EUR_AF=0.2276;SAS_AF=0.0971;AA=C|||;VT=SNP
7	132878579	rs113503438	C	T	100	PASS	AC=54;AF=0.0107827;AN=5008;NS=2504;DP=20416;EAS_AF=0;AMR_AF=0.0173;AFR_AF=0.0008;EUR_AF=0.0139;SAS_AF=0.0276;AA=C|||;VT=SNP
7	132878698	rs116977328	T	C	100	PASS	AC=32;AF=0.00638978;AN=5008;NS=2504;DP=18309;EAS_AF=0;AMR_AF=0.0187;AFR_AF=0.0008;EUR_AF=0.0149;SAS_AF=0.0031;AA=T|||;VT=SNP
7	132878944	rs58991733	C	T	100	PASS	AC=483;AF=0.0964457;AN=5008;NS=2504;DP=19542;EAS_AF=0.0615;AMR_AF=0.1037;AFR_AF=0.0764;EUR_AF=0.173;SAS_AF=0.0757;AA=C|||;VT=SNP
7	132878988	rs73165643	C	T	100	PASS	AC=41;AF=0.0081869;AN=5008;NS=2504;DP=19878;EAS_AF=0;AMR_AF=0.0159;AFR_AF=0.003;EUR_AF=0.0219;SAS_AF=0.0041;AA=C|||;VT=SNP
7	132879125	rs10265908	A	G	100	PASS	AC=581;AF=0.116014;AN=5008;NS=2504;DP=17687;EAS_AF=0.0615;AMR_AF=0.1124;AFR_AF=0.146;EUR_AF=0.173;SAS_AF=0.0757;AA=G|||;VT=SNP
7	132879133	rs74960386	G	A	100	PASS	AC=68;AF=0.0135783;AN=5008;NS=2504;DP=16793;EAS_AF=0;AMR_AF=0.0187;AFR_AF=0.0106;EUR_AF=0.0388;SAS_AF=0.002;AA=g|||;VT=SNP
7	132879241	rs62470905	C	T	100	PASS	AC=30;AF=0.00599042;AN=5008;NS=2504;DP=18107;EAS_AF=0;AMR_AF=0.0086;AFR_AF=0;EUR_AF=0.0199;SAS_AF=0.0041;AA=C|||;VT=SNP
7	132879273	rs143529616	C	T	100	PASS	AC=43;AF=0.00858626;AN=5008;NS=2504;DP=18475;EAS_AF=0.001;AMR_AF=0.0115;AFR_AF=0;EUR_AF=0.0139;SAS_AF=0.0204;AA=C|||;VT=SNP
7	132879799	rs12533456	C	T	100	PASS	AC=2314;AF=0.462061;AN=5008;NS=2504;DP=19791;EAS_AF=0.4841;AMR_AF=0.2363;AFR_AF=0.5673;EUR_AF=0.3449;SAS_AF=0.5777;AA=C|||;VT=SNP
7	132880264	rs4275150	C	T	100	PASS	AC=2242;AF=0.447684;AN=5008;NS=2504;DP=15140;EAS_AF=0.4831;AMR_AF=0.232;AFR_AF=0.5673;EUR_AF=0.34;SAS_AF=0.5133;AA=C|||;VT=SNP
7	132880309	rs80320932	T	C	100	PASS	AC=575;AF=0.114816;AN=5008;NS=2504;DP=15848;EAS_AF=0.0615;AMR_AF=0.1124;AFR_AF=0.1422;EUR_AF=0.173;SAS_AF=0.0746;AA=C|||;VT=SNP
7	132880965	rs28472762	T	G	100	PASS	AC=584;AF=0.116613;AN=5008;NS=2504;DP=19190;EAS_AF=0.0615;AMR_AF=0.1124;AFR_AF=0.1483;EUR_AF=0.174;SAS_AF=0.0746;AA=T|||;VT=SNP
7	132881164	rs111736669	G	A	100	PASS	AC=53;AF=0.0105831;AN=5008;NS=2504;DP=19361;EAS_AF=0;AMR_AF=0.0173;AFR_AF=0.0008;EUR_AF=0.0139;SAS_AF=0.0266;AA=G|||;VT=SNP
7	132881211	rs10245131	C	T	100	PASS	AC=631;AF=0.125998;AN=5008;NS=2504;DP=18685;EAS_AF=0.254;AMR_AF=0.0346;AFR_AF=0.1619;EUR_AF=0.0219;SAS_AF=0.1176;AA=C|||;VT=SNP
7	132882106	rs6968565	A	G	100	PASS	AC=2923;AF=0.583666;AN=5008;NS=2504;DP=19112;EAS_AF=0.5446;AMR_AF=0.353;AFR_AF=0.7489;EUR_AF=0.5169;SAS_AF=0.6329;AA=G|||;VT=SNP
7	132882481	rs6969503	G	A	100	PASS	AC=2237;AF=0.446685;AN=5008;NS=2504;DP=19436;EAS_AF=0.4841;AMR_AF=0.2363;AFR_AF=0.5749;EUR_AF=0.34;SAS_AF=0.4939;AA=G|||;VT=SNP
7	132883293	rs7806694	C	T	100	PASS	AC=2817;AF=0.5625;AN=5008;NS=2504;DP=21477;EAS_AF=0.5417;AMR_AF=0.3487;AFR_AF=0.7231;EUR_AF=0.5129;SAS_AF=0.5695;AA=T|||;VT=SNP
7	132883625	rs73451395	G	A	100	PASS	AC=523;AF=0.104433;AN=5008;NS=2504;DP=20658;EAS_AF=0.253;AMR_AF=0.0159;AFR_AF=0.0953;EUR_AF=0.0179;SAS_AF=0.1155;AA=G|||;VT=SNP
7	132883806	rs117419474	A	T	100	PASS	AC=29;AF=0.00579073;AN=5008;NS=2504;DP=20273;EAS_AF=0;AMR_AF=0.0029;AFR_AF=0;EUR_AF=0.0258;SAS_AF=0.001;AA=A|||;VT=SNP
7	132883828	rs10235218	G	A	100	PASS	AC=583;AF=0.116414;AN=5008;NS=2504;DP=20400;EAS_AF=0.0615;AMR_AF=0.1124;AFR_AF=0.1483;EUR_AF=0.173;SAS_AF=0.0746;AA=A|||;VT=SNP
7	132883982	rs117573379	G	A	100	PASS	AC=158;AF=0.0315495;AN=5008;NS=2504;DP=19347;EAS_AF=0.0635;AMR_AF=0.0086;AFR_AF=0.0008;EUR_AF=0.0129;SAS_AF=0.0757;AA=G|||;VT=SNP
7	132884028	rs9886040	C	A	100	PASS	AC=583;AF=0.116414;AN=5008;NS=2504;DP=20291;EAS_AF=0.0615;AMR_AF=0.1124;AFR_AF=0.1483;EUR_AF=0.173;SAS_AF=0.0746;AA=C|||;VT=SNP
7	132884221	rs7811621	C	A	100	PASS	AC=512;AF=0.102236;AN=5008;NS=2504;DP=19234;EAS_AF=0.0615;AMR_AF=0.1037;AFR_AF=0.0998;EUR_AF=0.172;SAS_AF=0.0746;AA=C|||;VT=SNP
7	132884498	rs73165647	G	A	100	PASS	AC=381;AF=0.0760783;AN=5008;NS=2504;DP=18463;EAS_AF=0.005;AMR_AF=0.0908;AFR_AF=0.0068;EUR_AF=0.1372;SAS_AF=0.1697;AA=G|||;VT=SNP
7	132885436	rs35516253	G	A	100	PASS	AC=523;AF=0.104433;AN=5008;NS=2504;DP=18513;EAS_AF=0.0675;AMR_AF=0.0836;AFR_AF=0.0575;EUR_AF=0.163;SAS_AF=0.1605;AA=G|||;VT=SNP
7	132885700	rs117637369	C	T	100	PASS	AC=21;AF=0.00419329;AN=5008;NS=2504;DP=22604;EAS_AF=0;AMR_AF=0.0043;AFR_AF=0.0015;EUR_AF=0.0119;SAS_AF=0.0041;AA=C|||;VT=SNP
7	132886052	rs28375034	G	A	100	PASS	AC=506;AF=0.101038;AN=5008;NS=2504;DP=18828;EAS_AF=0.0615;AMR_AF=0.1052;AFR_AF=0.0953;EUR_AF=0.172;SAS_AF=0.0736;AA=G|||;VT=SNP
7	132886101	rs76887766	C	T	100	PASS	AC=451;AF=0.0900559;AN=5008;NS=2504;DP=18681;EAS_AF=0.2381;AMR_AF=0.013;AFR_AF=0.0439;EUR_AF=0.0179;SAS_AF=0.1288;AA=C|||;VT=SNP
7	132886923	rs34214574	C	G	100	PASS	AC=1845;AF=0.368411;AN=5008;NS=2504;DP=16205;EAS_AF=0.4067;AMR_AF=0.6254;AFR_AF=0.1248;EUR_AF=0.4821;SAS_AF=0.3589;AA=C|||;VT=SNP
7	132887036	rs6467472	T	A	100	PASS	AC=2151;AF=0.429513;AN=5008;NS=2504;DP=15215;EAS_AF=0.4524;AMR_AF=0.2349;AFR_AF=0.5151;EUR_AF=0.336;SAS_AF=0.5245;AA=T|||;VT=SNP
7	132887046	rs190371490	C	A	100	PASS	AC=21;AF=0.00419329;AN=5008;NS=2504;DP=15139;EAS_AF=0;AMR_AF=0.0043;AFR_AF=0.0015;EUR_AF=0.0119;SAS_AF=0.0041;AA=c|||;VT=SNP
7	132887057	rs55819134	A	C	100	PASS	AC=379;AF=0.0756789;AN=5008;NS=2504;DP=15179;EAS_AF=0.003;AMR_AF=0.098;AFR_AF=0.0076;EUR_AF=0.1441;SAS_AF=0.1564;AA=A|||;VT=SNP
7	132887579	rs10277847	A	G	100	PASS	AC=2279;AF=0.455072;AN=5008;NS=2504;DP=18175;EAS_AF=0.4792;AMR_AF=0.2334;AFR_AF=0.5968;EUR_AF=0.336;SAS_AF=0.5184;AA=G|||;VT=SNP
7	132887876	rs12707086	G	C	100	PASS	AC=672;AF=0.134185;AN=5008;NS=2504;DP=19636;EAS_AF=0.0694;AMR_AF=0.0879;AFR_AF=0.1702;EUR_AF=0.1571;SAS_AF=0.1616;AA=G|||;VT=SNP
7	132888047	rs7778876	T	A	100	PASS	AC=671;AF=0.133986;AN=5008;NS=2504;DP=18487;EAS_AF=0.0982;AMR_AF=0.1297;AFR_AF=0.1392;EUR_AF=0.1879;SAS_AF=0.1115;AA=T|||;VT=SNP
7	132888312	rs149105558	A	T	100	PASS	AC=21;AF=0.00419329;AN=5008;NS=2504;DP=16901;EAS_AF=0;AMR_AF=0.0043;AFR_AF=0.0015;EUR_AF=0.0119;SAS_AF=0.0041;AA=A|||;VT=SNP
7	132888793	rs7800577	C	T	100	PASS	AC=2809;AF=0.560903;AN=5008;NS=2504;DP=16850;EAS_AF=0.5764;AMR_AF=0.5793;AFR_AF=0.2943;EUR_AF=0.7823;SAS_AF=0.6646;AA=T|||;VT=SNP
7	132888811	rs7800830	G	A	100	PASS	AC=1895;AF=0.378395;AN=5008;NS=2504;DP=15993;EAS_AF=0.5446;AMR_AF=0.3372;AFR_AF=0.2027;EUR_AF=0.3738;SAS_AF=0.4785;AA=A|||;VT=SNP
7	132888855	rs7783652	T	C	100	PASS	AC=4674;AF=0.933307;AN=5008;NS=2504;DP=15372;EAS_AF=1;AMR_AF=0.9625;AFR_AF=0.7988;EUR_AF=0.9632;SAS_AF=0.9949;AA=T|||;VT=SNP
7	132889934	rs62470908	A	T	100	PASS	AC=677;AF=0.135184;AN=5008;NS=2504;DP=16397;EAS_AF=0.0556;AMR_AF=0.085;AFR_AF=0.2141;EUR_AF=0.1203;SAS_AF=0.1616;AA=A|||;VT=SNP
7	132889989	rs150949599	T	C	100	PASS	AC=38;AF=0.00758786;AN=5008;NS=2504;DP=15202;EAS_AF=0;AMR_AF=0.0072;AFR_AF=0.0023;EUR_AF=0.0278;SAS_AF=0.002;AA=T|||;VT=SNP
7	132890025	rs67408087	T	C	100	PASS	AC=677;AF=0.135184;AN=5008;NS=2504;DP=14792;EAS_AF=0.0556;AMR_AF=0.085;AFR_AF=0.2141;EUR_AF=0.1203;SAS_AF=0.1616;AA=T|||;VT=SNP
7	132890146	rs10230840	A	T	100	PASS	AC=1694;AF=0.338259;AN=5008;NS=2504;DP=15158;EAS_AF=0.3571;AMR_AF=0.1873;AFR_AF=0.4924;EUR_AF=0.2435;SAS_AF=0.3149;AA=A|||;VT=SNP
7	132890521	rs10261030	G	C	100	PASS	AC=3240;AF=0.646965;AN=5008;NS=2504;DP=15438;EAS_AF=0.5813;AMR_AF=0.3818;AFR_AF=0.9425;EUR_AF=0.5219;SAS_AF=0.6319;AA=C|||;VT=SNP
7	132890856	rs73165652	G	A	100	PASS	AC=340;AF=0.0678914;AN=5008;NS=2504;DP=15987;EAS_AF=0.002;AMR_AF=0.0937;AFR_AF=0.0234;EUR_AF=0.1571;SAS_AF=0.0859;AA=g|||;VT=SNP
7	132891647	rs6955404	C	A	100	PASS	AC=3241;AF=0.647165;AN=5008;NS=2504;DP=17936;EAS_AF=0.5813;AMR_AF=0.3833;AFR_AF=0.9425;EUR_AF=0.5219;SAS_AF=0.6319;AA=A|||;VT=SNP
7	132891831	rs6467473	C	T	100	PASS	AC=2175;AF=0.434305;AN=5008;NS=2504;DP=18358;EAS_AF=0.5238;AMR_AF=0.2046;AFR_AF=0.6679;EUR_AF=0.2445;SAS_AF=0.3845;AA=C|||;VT=SNP
7	132892136	rs10276079	A	C	100	PASS	AC=427;AF=0.0852636;AN=5008;NS=2504;DP=20071;EAS_AF=0.005;AMR_AF=0.0965;AFR_AF=0.0855;EUR_AF=0.1581;SAS_AF=0.0849;AA=C|||;VT=SNP
7	132892731	rs56036135	C	T	100	PASS	AC=323;AF=0.0644968;AN=5008;NS=2504;DP=19668;EAS_AF=0.002;AMR_AF=0.0937;AFR_AF=0.0113;EUR_AF=0.1571;SAS_AF=0.0849;AA=C|||;VT=SNP
7	132894411	rs73165654	G	A	100	PASS	AC=343;AF=0.0684904;AN=5008;NS=2504;DP=15763;EAS_AF=0.005;AMR_AF=0.0937;AFR_AF=0.0234;EUR_AF=0.1581;SAS_AF=0.0849;AA=G|||;VT=SNP
7	132895495	rs4389876	C	A	100	PASS	AC=1468;AF=0.293131;AN=5008;NS=2504;DP=18241;EAS_AF=0.3522;AMR_AF=0.1643;AFR_AF=0.3654;EUR_AF=0.2087;SAS_AF=0.3129;AA=C|||;VT=SNP
7	132895807	rs146469299	C	T	100	PASS	AC=35;AF=0.00698882;AN=5008;NS=2504;DP=22012;EAS_AF=0;AMR_AF=0.013;AFR_AF=0.0008;EUR_AF=0.0189;SAS_AF=0.0061;AA=C|||;VT=SNP
7	132896131	rs142789298	G	T	100	PASS	AC=159;AF=0.0317492;AN=5008;NS=2504;DP=18453;EAS_AF=0;AMR_AF=0.0159;AFR_AF=0.084;EUR_AF=0.0348;SAS_AF=0.002;AA=G|||;VT=SNP
7	132896353	rs143223701	C	A	100	PASS	AC=631;AF=0.125998;AN=5008;NS=2504;DP=19380;EAS_AF=0.0556;AMR_AF=0.0821;AFR_AF=0.18;EUR_AF=0.1203;SAS_AF=0.1626;AA=C|||;VT=SNP
7	132896867	rs116759958	A	C	100	PASS	AC=679;AF=0.135583;AN=5008;NS=2504;DP=22021;EAS_AF=0.0565;AMR_AF=0.085;AFR_AF=0.2141;EUR_AF=0.1203;SAS_AF=0.1626;AA=C|||;VT=SNP
7	132897130	rs58115480	A	G	100	PASS	AC=442;AF=0.0882588;AN=5008;NS=2504;DP=21313;EAS_AF=0.0437;AMR_AF=0.1066;AFR_AF=0.0053;EUR_AF=0.1799;SAS_AF=0.1391;AA=A|||;VT=SNP
7	132897139	rs36198873	A	T	100	PASS	AC=1466;AF=0.292732;AN=5008;NS=2504;DP=21251;EAS_AF=0.3512;AMR_AF=0.1643;AFR_AF=0.3646;EUR_AF=0.2087;SAS_AF=0.3129;AA=A|||;VT=SNP
7	132897215	rs143285287	T	C	100	PASS	AC=34;AF=0.00678914;AN=5008;NS=2504;DP=21472;EAS_AF=0;AMR_AF=0.0072;AFR_AF=0.0015;EUR_AF=0.0239;SAS_AF=0.0031;AA=T|||;VT=SNP
7	132897804	rs6950075	G	C	100	PASS	AC=3289;AF=0.656749;AN=5008;NS=2504;DP=20133;EAS_AF=0.5843;AMR_AF=0.389;AFR_AF=0.9705;EUR_AF=0.5249;SAS_AF=0.6329;AA=C|||;VT=SNP
7	132898017	rs6970217	T	C	100	PASS	AC=672;AF=0.134185;AN=5008;NS=2504;DP=20593;EAS_AF=0.0565;AMR_AF=0.085;AFR_AF=0.2141;EUR_AF=0.1203;SAS_AF=0.1554;AA=C|||;VT=SNP
7	132898129	rs6950189	A	G	100	PASS	AC=678;AF=0.135383;AN=5008;NS=2504;DP=19646;EAS_AF=0.0565;AMR_AF=0.085;AFR_AF=0.2133;EUR_AF=0.1203;SAS_AF=0.1626;AA=A|||;VT=SNP
7	132898164	rs6467474	A	T	100	PASS	AC=1468;AF=0.293131;AN=5008;NS=2504;DP=19259;EAS_AF=0.3522;AMR_AF=0.1643;AFR_AF=0.3654;EUR_AF=0.2087;SAS_AF=0.3129;AA=A|||;VT=SNP
7	132898422	rs55864567	G	A	100	PASS	AC=159;AF=0.0317492;AN=5008;NS=2504;DP=22251;EAS_AF=0;AMR_AF=0.0159;AFR_AF=0.084;EUR_AF=0.0348;SAS_AF=0.002;AA=G|||;VT=SNP
7	132899125	rs9692288	G	A	100	PASS	AC=907;AF=0.18111;AN=5008;NS=2504;DP=10287;EAS_AF=0.0903;AMR_AF=0.1354;AFR_AF=0.267;EUR_AF=0.1978;SAS_AF=0.1738;AA=g|||;VT=SNP
7	132899601	rs4335058	T	G	100	PASS	AC=619;AF=0.123602;AN=5008;NS=2504;DP=17531;EAS_AF=0.0565;AMR_AF=0.0764;AFR_AF=0.1899;EUR_AF=0.1153;SAS_AF=0.1452;AA=T|||;VT=SNP
7	132899833	rs4272312	C	T	100	PASS	AC=1693;AF=0.338059;AN=5008;NS=2504;DP=18949;EAS_AF=0.3472;AMR_AF=0.1859;AFR_AF=0.4992;EUR_AF=0.2445;SAS_AF=0.3149;AA=C|||;VT=SNP
7	132900017	rs10236562	T	C	100	PASS	AC=3244;AF=0.647764;AN=5008;NS=2504;DP=21375;EAS_AF=0.5823;AMR_AF=0.3804;AFR_AF=0.9425;EUR_AF=0.5249;SAS_AF=0.6329;AA=C|||;VT=SNP
7	132900540	rs6962059	G	T	100	PASS	AC=2178;AF=0.434904;AN=5008;NS=2504;DP=18002;EAS_AF=0.5188;AMR_AF=0.2017;AFR_AF=0.6747;EUR_AF=0.2455;SAS_AF=0.3845;AA=G|||;VT=SNP
7	132900942	rs10254347	A	G	100	PASS	AC=3242;AF=0.647364;AN=5008;NS=2504;DP=19296;EAS_AF=0.5804;AMR_AF=0.3804;AFR_AF=0.9425;EUR_AF=0.5249;SAS_AF=0.6329;AA=G|||;VT=SNP
7	132901801	rs6467475	G	A	100	PASS	AC=2870;AF=0.573083;AN=5008;NS=2504;DP=18606;EAS_AF=0.5754;AMR_AF=0.281;AFR_AF=0.9183;EUR_AF=0.3608;SAS_AF=0.5297;AA=A|||;VT=SNP
7	132901981	rs34436982	A	T	100	PASS	AC=618;AF=0.123403;AN=5008;NS=2504;DP=17536;EAS_AF=0.0565;AMR_AF=0.0764;AFR_AF=0.1891;EUR_AF=0.1153;SAS_AF=0.1452;AA=A|||;VT=SNP
7	132902015	rs2344701	G	A	100	PASS	AC=2870;AF=0.573083;AN=5008;NS=2504;DP=17349;EAS_AF=0.5754;AMR_AF=0.281;AFR_AF=0.9183;EUR_AF=0.3608;SAS_AF=0.5297;AA=A|||;VT=SNP
7	132902407	rs1986896	T	C	100	PASS	AC=2870;AF=0.573083;AN=5008;NS=2504;DP=19844;EAS_AF=0.5754;AMR_AF=0.281;AFR_AF=0.9183;EUR_AF=0.3608;SAS_AF=0.5297;AA=C|||;VT=SNP
7	132903031	rs6948495	C	T	100	PASS	AC=2868;AF=0.572684;AN=5008;NS=2504;DP=19788;EAS_AF=0.5754;AMR_AF=0.281;AFR_AF=0.9183;EUR_AF=0.3598;SAS_AF=0.5286;AA=C|||;VT=SNP
7	132903202	rs6948684	A	G	100	PASS	AC=2870;AF=0.573083;AN=5008;NS=2504;DP=16670;EAS_AF=0.5754;AMR_AF=0.281;AFR_AF=0.9183;EUR_AF=0.3608;SAS_AF=0.5297;AA=G|||;VT=SNP
7	132903218	rs146915586	G	A	100	PASS	AC=444;AF=0.0886581;AN=5008;NS=2504;DP=15977;EAS_AF=0.0437;AMR_AF=0.1081;AFR_AF=0.0053;EUR_AF=0.1809;SAS_AF=0.1391;AA=G|||;VT=SNP
7	132903789	rs12669024	A	C	100	PASS	AC=2873;AF=0.573682;AN=5008;NS=2504;DP=17589;EAS_AF=0.5774;AMR_AF=0.281;AFR_AF=0.9183;EUR_AF=0.3608;SAS_AF=0.5307;AA=A|||;VT=SNP
7	132904263	rs78285750	C	G	100	PASS	AC=99;AF=0.0197684;AN=5008;NS=2504;DP=15853;EAS_AF=0;AMR_AF=0.0389;AFR_AF=0.0015;EUR_AF=0.0636;SAS_AF=0.0061;AA=C|||;VT=SNP
7	132904676	rs28562744	G	A	100	PASS	AC=2179;AF=0.435104;AN=5008;NS=2504;DP=17126;EAS_AF=0.5198;AMR_AF=0.2017;AFR_AF=0.6747;EUR_AF=0.2455;SAS_AF=0.3845;AA=g|||;VT=SNP
7	132904779	rs28408799	G	A	100	PASS	AC=2179;AF=0.435104;AN=5008;NS=2504;DP=18002;EAS_AF=0.5198;AMR_AF=0.2017;AFR_AF=0.6747;EUR_AF=0.2455;SAS_AF=0.3845;AA=A|||;VT=SNP
7	132905069	rs6959288	A	G	100	PASS	AC=1474;AF=0.294329;AN=5008;NS=2504;DP=15207;EAS_AF=0.3482;AMR_AF=0.1628;AFR_AF=0.3729;EUR_AF=0.2097;SAS_AF=0.3129;AA=A|||;VT=SNP
7	132905391	rs6980193	T	A	100	PASS	AC=2797;AF=0.558506;AN=5008;NS=2504;DP=12224;EAS_AF=0.5754;AMR_AF=0.2781;AFR_AF=0.8646;EUR_AF=0.3608;SAS_AF=0.5297;AA=T|||;VT=SNP
7	132905532	rs141933693	A	G	100	PASS	AC=31;AF=0.0061901;AN=5008;NS=2504;DP=12602;EAS_AF=0;AMR_AF=0.0029;AFR_AF=0.0015;EUR_AF=0.0189;SAS_AF=0.0082;AA=A|||;VT=SNP
7	132906015	rs10253204	A	G	100	PASS	AC=2179;AF=0.435104;AN=5008;NS=2504;DP=13586;EAS_AF=0.5198;AMR_AF=0.2017;AFR_AF=0.6747;EUR_AF=0.2455;SAS_AF=0.3845;AA=G|||;VT=SNP
7	132906106	rs10224071	C	T	100	PASS	AC=1693;AF=0.338059;AN=5008;NS=2504;DP=13530;EAS_AF=0.3482;AMR_AF=0.1859;AFR_AF=0.4985;EUR_AF=0.2445;SAS_AF=0.3149;AA=C|||;VT=SNP
7	132906222	rs56209920	T	C	100	PASS	AC=361;AF=0.0720847;AN=5008;NS=2504;DP=12179;EAS_AF=0.005;AMR_AF=0.0994;AFR_AF=0.0159;EUR_AF=0.164;SAS_AF=0.1033;AA=T|||;VT=SNP
7	132906361	rs10253629	A	G	100	PASS	AC=1694;AF=0.338259;AN=5008;NS=2504;DP=16178;EAS_AF=0.3482;AMR_AF=0.1859;AFR_AF=0.4992;EUR_AF=0.2445;SAS_AF=0.3149;AA=A|||;VT=SNP
7	132906533	rs6965761	G	A	100	PASS	AC=1694;AF=0.338259;AN=5008;NS=2504;DP=16072;EAS_AF=0.3482;AMR_AF=0.1859;AFR_AF=0.4992;EUR_AF=0.2445;SAS_AF=0.3149;AA=G|||;VT=SNP
7	132906622	rs113424768	T	A	100	PASS	AC=37;AF=0.00738818;AN=5008;NS=2504;DP=14727;EAS_AF=0;AMR_AF=0.0115;AFR_AF=0.0008;EUR_AF=0.0239;SAS_AF=0.0041;AA=T|||;VT=SNP
7	132906835	rs75877758	A	C	100	PASS	AC=61;AF=0.0121805;AN=5008;NS=2504;DP=17984;EAS_AF=0;AMR_AF=0.0202;AFR_AF=0.0008;EUR_AF=0.0427;SAS_AF=0.0031;AA=A|||;VT=SNP
7	132907121	rs9942555	G	T	100	PASS	AC=2179;AF=0.435104;AN=5008;NS=2504;DP=17768;EAS_AF=0.5198;AMR_AF=0.2017;AFR_AF=0.6747;EUR_AF=0.2455;SAS_AF=0.3845;AA=G|||;VT=SNP
7	132907454	rs146771115	T	C	100	PASS	AC=29;AF=0.00579073;AN=5008;NS=2504;DP=16993;EAS_AF=0.001;AMR_AF=0.0029;AFR_AF=0.0008;EUR_AF=0.0159;SAS_AF=0.0092;AA=T|||;VT=SNP
7	132907480	rs11971960	G	A	100	PASS	AC=2184;AF=0.436102;AN=5008;NS=2504;DP=16606;EAS_AF=0.5248;AMR_AF=0.2017;AFR_AF=0.6747;EUR_AF=0.2455;SAS_AF=0.3845;AA=A|||;VT=SNP
7	132907525	rs11978702	A	G	100	PASS	AC=2539;AF=0.506989;AN=5008;NS=2504;DP=16214;EAS_AF=0.5298;AMR_AF=0.3012;AFR_AF=0.6861;EUR_AF=0.4095;SAS_AF=0.4877;AA=G|||;VT=SNP
7	132907651	rs11979455	A	G	100	PASS	AC=2185;AF=0.436302;AN=5008;NS=2504;DP=17907;EAS_AF=0.5248;AMR_AF=0.2017;AFR_AF=0.6747;EUR_AF=0.2465;SAS_AF=0.3845;AA=G|||;VT=SNP
7	132907681	rs12531997	G	C	100	PASS	AC=419;AF=0.0836661;AN=5008;NS=2504;DP=18312;EAS_AF=0.005;AMR_AF=0.1037;AFR_AF=0.0575;EUR_AF=0.164;SAS_AF=0.1033;AA=G|||;VT=SNP
7	132907794	rs10231903	C	T	100	PASS	AC=2184;AF=0.436102;AN=5008;NS=2504;DP=18089;EAS_AF=0.5248;AMR_AF=0.2017;AFR_AF=0.6747;EUR_AF=0.2455;SAS_AF=0.3845;AA=T|||;VT=SNP
7	132907864	rs150121576	C	T	100	PASS	AC=16;AF=0.00319489;AN=5008;NS=2504;DP=17078;EAS_AF=0;AMR_AF=0.0043;AFR_AF=0.0008;EUR_AF=0.0099;SAS_AF=0.002;AA=C|||;VT=SNP
7	132907916	rs7807411	C	G	100	PASS	AC=2196;AF=0.438498;AN=5008;NS=2504;DP=16842;EAS_AF=0.5248;AMR_AF=0.2075;AFR_AF=0.6762;EUR_AF=0.2515;SAS_AF=0.3845;AA=G|||;VT=SNP
7	132908104	rs7807578	A	G	100	PASS	AC=2193;AF=0.437899;AN=5008;NS=2504;DP=18560;EAS_AF=0.5248;AMR_AF=0.2061;AFR_AF=0.6747;EUR_AF=0.2515;SAS_AF=0.3845;AA=A|||;VT=SNP
7	132908112	rs7807579	A	T	100	PASS	AC=2193;AF=0.437899;AN=5008;NS=2504;DP=18189;EAS_AF=0.5248;AMR_AF=0.2061;AFR_AF=0.6747;EUR_AF=0.2515;SAS_AF=0.3845;AA=T|||;VT=SNP
7	132908384	rs7807932	A	G	100	PASS	AC=2194;AF=0.438099;AN=5008;NS=2504;DP=20325;EAS_AF=0.5248;AMR_AF=0.2075;AFR_AF=0.6747;EUR_AF=0.2515;SAS_AF=0.3845;AA=G|||;VT=SNP
7	132908492	rs13229028	A	G	100	PASS	AC=620;AF=0.123802;AN=5008;NS=2504;DP=18373;EAS_AF=0.0556;AMR_AF=0.0778;AFR_AF=0.1899;EUR_AF=0.1153;SAS_AF=0.1462;AA=A|||;VT=SNP
7	132908801	rs144825179	C	T	100	PASS	AC=30;AF=0.00599042;AN=5008;NS=2504;DP=19457;EAS_AF=0;AMR_AF=0.0159;AFR_AF=0;EUR_AF=0.0189;SAS_AF=0;AA=C|||;VT=SNP
7	132908837	rs4580988	G	A	100	PASS	AC=2192;AF=0.4377;AN=5008;NS=2504;DP=18202;EAS_AF=0.5228;AMR_AF=0.2075;AFR_AF=0.6747;EUR_AF=0.2515;SAS_AF=0.3845;AA=G|||;VT=SNP
7	132909369	rs6963507	T	C	100	PASS	AC=2192;AF=0.4377;AN=5008;NS=2504;DP=18928;EAS_AF=0.5228;AMR_AF=0.2075;AFR_AF=0.6747;EUR_AF=0.2515;SAS_AF=0.3845;AA=A|||;VT=SNP
7	132909909	rs6948199	G	A	100	PASS	AC=2193;AF=0.437899;AN=5008;NS=2504;DP=21335;EAS_AF=0.5228;AMR_AF=0.2075;AFR_AF=0.6755;EUR_AF=0.2515;SAS_AF=0.3845;AA=G|||;VT=SNP
7	132910278	rs117328861	C	T	100	PASS	AC=35;AF=0.00698882;AN=5008;NS=2504;DP=23400;EAS_AF=0;AMR_AF=0.0159;AFR_AF=0.003;EUR_AF=0.0169;SAS_AF=0.0031;AA=C|||;VT=SNP
7	132911011	rs7805926	T	G	100	PASS	AC=2209;AF=0.441094;AN=5008;NS=2504;DP=17482;EAS_AF=0.5298;AMR_AF=0.219;AFR_AF=0.6755;EUR_AF=0.2515;SAS_AF=0.3855;AA=T|||;VT=SNP
7	132911126	rs7806085	T	C	100	PASS	AC=2552;AF=0.509585;AN=5008;NS=2504;DP=9629;EAS_AF=0.5298;AMR_AF=0.3156;AFR_AF=0.6853;EUR_AF=0.4095;SAS_AF=0.4918;AA=C|||;VT=SNP
7	132911336	rs6467476	A	G	100	PASS	AC=3287;AF=0.65635;AN=5008;NS=2504;DP=13095;EAS_AF=0.5843;AMR_AF=0.3862;AFR_AF=0.9629;EUR_AF=0.5239;SAS_AF=0.6442;AA=a|||;VT=SNP
7	132912117	rs7784293	T	C	100	PASS	AC=1190;AF=0.23762;AN=5008;NS=2504;DP=7373;EAS_AF=0.0536;AMR_AF=0.1715;AFR_AF=0.4977;EUR_AF=0.2117;SAS_AF=0.1493;AA=C|||;VT=SNP
7	132912224	rs7784444	T	C	100	PASS	AC=1183;AF=0.236222;AN=5008;NS=2504;DP=8515;EAS_AF=0.0536;AMR_AF=0.1715;AFR_AF=0.4924;EUR_AF=0.2117;SAS_AF=0.1493;AA=T|||;VT=SNP
7	132912277	rs7801711	G	C	100	PASS	AC=1183;AF=0.236222;AN=5008;NS=2504;DP=9747;EAS_AF=0.0536;AMR_AF=0.1715;AFR_AF=0.4924;EUR_AF=0.2117;SAS_AF=0.1493;AA=G|||;VT=SNP
7	132912288	rs7801714	G	C	100	PASS	AC=1301;AF=0.259784;AN=5008;NS=2504;DP=9800;EAS_AF=0.0536;AMR_AF=0.1772;AFR_AF=0.5787;EUR_AF=0.2117;SAS_AF=0.1493;AA=C|||;VT=SNP
7	132912403	rs7801964	G	A	100	PASS	AC=948;AF=0.189297;AN=5008;NS=2504;DP=13527;EAS_AF=0.0486;AMR_AF=0.085;AFR_AF=0.5666;EUR_AF=0.0557;SAS_AF=0.0358;AA=A|||;VT=SNP
7	132912800	rs3857863	G	A	100	PASS	AC=1182;AF=0.236022;AN=5008;NS=2504;DP=16732;EAS_AF=0.0536;AMR_AF=0.1715;AFR_AF=0.4917;EUR_AF=0.2117;SAS_AF=0.1493;AA=A|||;VT=SNP
7	132913071	rs28369400	C	T	100	PASS	AC=1048;AF=0.209265;AN=5008;NS=2504;DP=15120;EAS_AF=0.0536;AMR_AF=0.1556;AFR_AF=0.4024;EUR_AF=0.2107;SAS_AF=0.1452;AA=C|||;VT=SNP
7	132913481	rs4476947	G	C	100	PASS	AC=830;AF=0.165735;AN=5008;NS=2504;DP=17033;EAS_AF=0.0486;AMR_AF=0.0793;AFR_AF=0.4803;EUR_AF=0.0557;SAS_AF=0.0358;AA=C|||;VT=SNP
7	132913887	rs6979285	G	A	100	PASS	AC=830;AF=0.165735;AN=5008;NS=2504;DP=21587;EAS_AF=0.0486;AMR_AF=0.0793;AFR_AF=0.4803;EUR_AF=0.0557;SAS_AF=0.0358;AA=A|||;VT=SNP
7	132914027	rs4096503	C	T	100	PASS	AC=1184;AF=0.236422;AN=5008;NS=2504;DP=21018;EAS_AF=0.0536;AMR_AF=0.1715;AFR_AF=0.4924;EUR_AF=0.2117;SAS_AF=0.1503;AA=T|||;VT=SNP
7	132914361	rs6467477	A	G	100	PASS	AC=1302;AF=0.259984;AN=5008;NS=2504;DP=17404;EAS_AF=0.0536;AMR_AF=0.1758;AFR_AF=0.5794;EUR_AF=0.2117;SAS_AF=0.1503;AA=G|||;VT=SNP
7	132914515	rs62470911	G	A	100	PASS	AC=471;AF=0.0940495;AN=5008;NS=2504;DP=18453;EAS_AF=0.0446;AMR_AF=0.1066;AFR_AF=0.0061;EUR_AF=0.1968;SAS_AF=0.1493;AA=G|||;VT=SNP
7	132914594	rs142608523	A	G	100	PASS	AC=19;AF=0.00379393;AN=5008;NS=2504;DP=18537;EAS_AF=0;AMR_AF=0.0029;AFR_AF=0.0015;EUR_AF=0.0109;SAS_AF=0.0041;AA=A|||;VT=SNP
7	132914736	rs6467478	A	C	100	PASS	AC=1184;AF=0.236422;AN=5008;NS=2504;DP=19605;EAS_AF=0.0536;AMR_AF=0.17;AFR_AF=0.4932;EUR_AF=0.2117;SAS_AF=0.1503;AA=C|||;VT=SNP
7	132914921	rs6467479	G	C	100	PASS	AC=1110;AF=0.221645;AN=5008;NS=2504;DP=19938;EAS_AF=0.0536;AMR_AF=0.1628;AFR_AF=0.4448;EUR_AF=0.2107;SAS_AF=0.1462;AA=G|||;VT=SNP
7	132915124	rs13235319	C	A	100	PASS	AC=1485;AF=0.296526;AN=5008;NS=2504;DP=19906;EAS_AF=0.2688;AMR_AF=0.196;AFR_AF=0.3026;EUR_AF=0.3181;SAS_AF=0.3661;AA=C|||;VT=SNP
7	132915965	rs6951889	C	T	100	PASS	AC=1180;AF=0.235623;AN=5008;NS=2504;DP=22620;EAS_AF=0.0506;AMR_AF=0.17;AFR_AF=0.4932;EUR_AF=0.2117;SAS_AF=0.1493;AA=C|||;VT=SNP
7	132916149	rs17573824	C	G	100	PASS	AC=406;AF=0.0810703;AN=5008;NS=2504;DP=20160;EAS_AF=0.002;AMR_AF=0.1081;AFR_AF=0.0174;EUR_AF=0.1879;SAS_AF=0.1196;AA=C|||;VT=SNP
7	132916395	rs6952699	C	A	100	PASS	AC=341;AF=0.0680911;AN=5008;NS=2504;DP=19591;EAS_AF=0.0476;AMR_AF=0.0259;AFR_AF=0.1762;EUR_AF=0.0139;SAS_AF=0.0286;AA=C|||;VT=SNP
7	132916747	rs6467480	C	T	100	PASS	AC=833;AF=0.166334;AN=5008;NS=2504;DP=17486;EAS_AF=0.0486;AMR_AF=0.0778;AFR_AF=0.4834;EUR_AF=0.0557;SAS_AF=0.0358;AA=C|||;VT=SNP
7	132916768	rs148128132	T	C	100	PASS	AC=22;AF=0.00439297;AN=5008;NS=2504;DP=17320;EAS_AF=0;AMR_AF=0.0014;AFR_AF=0.0008;EUR_AF=0.0129;SAS_AF=0.0072;AA=T|||;VT=SNP
7	132917054	rs7790877	G	A	100	PASS	AC=832;AF=0.166134;AN=5008;NS=2504;DP=17406;EAS_AF=0.0486;AMR_AF=0.0778;AFR_AF=0.4826;EUR_AF=0.0557;SAS_AF=0.0358;AA=A|||;VT=SNP
7	132917797	rs185557955	A	T	100	PASS	AC=17;AF=0.00339457;AN=5008;NS=2504;DP=12777;EAS_AF=0;AMR_AF=0.0086;AFR_AF=0;EUR_AF=0.0109;SAS_AF=0;AA=A|||;VT=SNP
7	132917983	rs7778597	T	G	100	PASS	AC=1367;AF=0.272963;AN=5008;NS=2504;DP=13193;EAS_AF=0.0506;AMR_AF=0.1787;AFR_AF=0.6309;EUR_AF=0.2107;SAS_AF=0.1493;AA=G|||;VT=SNP
7	132918336	rs6467481	G	A	100	PASS	AC=1187;AF=0.237021;AN=5008;NS=2504;DP=19017;EAS_AF=0.0536;AMR_AF=0.1715;AFR_AF=0.4962;EUR_AF=0.2107;SAS_AF=0.1493;AA=G|||;VT=SNP
7	132918345	rs6467482	A	C	100	PASS	AC=3270;AF=0.652955;AN=5008;NS=2504;DP=19136;EAS_AF=0.5526;AMR_AF=0.3833;AFR_AF=0.9622;EUR_AF=0.5358;SAS_AF=0.6503;AA=C|||;VT=SNP
7	132919013	rs1922419	A	G	100	PASS	AC=1114;AF=0.222444;AN=5008;NS=2504;DP=19887;EAS_AF=0.0506;AMR_AF=0.1643;AFR_AF=0.4508;EUR_AF=0.2097;SAS_AF=0.1452;AA=G|||;VT=SNP
7	132919620	rs34912275	A	C	100	PASS	AC=429;AF=0.0856629;AN=5008;NS=2504;DP=19632;EAS_AF=0.006;AMR_AF=0.0965;AFR_AF=0.0673;EUR_AF=0.1551;SAS_AF=0.1135;AA=a|||;VT=SNP
7	132920099	rs75411528	G	A	100	PASS	AC=96;AF=0.0191693;AN=5008;NS=2504;DP=18035;EAS_AF=0;AMR_AF=0.0346;AFR_AF=0.0015;EUR_AF=0.0646;SAS_AF=0.0051;AA=G|||;VT=SNP
7	132920319	rs56362620	T	C	100	PASS	AC=29;AF=0.00579073;AN=5008;NS=2504;DP=17783;EAS_AF=0;AMR_AF=0.0144;AFR_AF=0.0008;EUR_AF=0.0149;SAS_AF=0.0031;AA=T|||;VT=SNP
7	132920710	rs10279531	T	C	100	PASS	AC=1119;AF=0.223442;AN=5008;NS=2504;DP=18645;EAS_AF=0.0496;AMR_AF=0.1657;AFR_AF=0.4546;EUR_AF=0.2097;SAS_AF=0.1452;AA=T|||;VT=SNP
7	132921961	rs11769029	T	G	100	PASS	AC=1328;AF=0.265176;AN=5008;NS=2504;DP=10563;EAS_AF=0.2351;AMR_AF=0.2233;AFR_AF=0.1974;EUR_AF=0.3569;SAS_AF=0.3231;AA=t|||;VT=SNP
7	132921963	rs62470912	G	T	100	PASS	AC=481;AF=0.0960463;AN=5008;NS=2504;DP=10552;EAS_AF=0.0546;AMR_AF=0.0548;AFR_AF=0.0991;EUR_AF=0.1014;SAS_AF=0.1585;AA=G|||;VT=SNP
7	132922227	rs11765571	G	A	100	PASS	AC=418;AF=0.0834665;AN=5008;NS=2504;DP=12905;EAS_AF=0.002;AMR_AF=0.0951;AFR_AF=0.0628;EUR_AF=0.1551;SAS_AF=0.1135;AA=G|||;VT=SNP
7	132922571	rs111842783	G	A	100	PASS	AC=37;AF=0.00738818;AN=5008;NS=2504;DP=17793;EAS_AF=0;AMR_AF=0.013;AFR_AF=0.0008;EUR_AF=0.0129;SAS_AF=0.0143;AA=G|||;VT=SNP
7	132922589	rs7793812	G	C	100	PASS	AC=767;AF=0.153155;AN=5008;NS=2504;DP=18171;EAS_AF=0.0466;AMR_AF=0.0735;AFR_AF=0.441;EUR_AF=0.0547;SAS_AF=0.0317;AA=C|||;VT=SNP
7	132922802	rs10954413	A	G	100	PASS	AC=418;AF=0.0834665;AN=5008;NS=2504;DP=17672;EAS_AF=0.002;AMR_AF=0.0951;AFR_AF=0.0628;EUR_AF=0.1551;SAS_AF=0.1135;AA=A|||;VT=SNP
7	132923063	rs28438561	C	T	100	PASS	AC=768;AF=0.153355;AN=5008;NS=2504;DP=17293;EAS_AF=0.0476;AMR_AF=0.0735;AFR_AF=0.441;EUR_AF=0.0547;SAS_AF=0.0317;AA=T|||;VT=SNP
7	132923564	rs7795177	G	A	100	PASS	AC=767;AF=0.153155;AN=5008;NS=2504;DP=13506;EAS_AF=0.0466;AMR_AF=0.0735;AFR_AF=0.441;EUR_AF=0.0547;SAS_AF=0.0317;AA=G|||;VT=SNP
7	132923584	rs7794810	A	G	100	PASS	AC=766;AF=0.152955;AN=5008;NS=2504;DP=13177;EAS_AF=0.0466;AMR_AF=0.0735;AFR_AF=0.4402;EUR_AF=0.0547;SAS_AF=0.0317;AA=G|||;VT=SNP
7	132923815	rs7798806	A	G	100	PASS	AC=768;AF=0.153355;AN=5008;NS=2504;DP=13650;EAS_AF=0.0466;AMR_AF=0.0735;AFR_AF=0.441;EUR_AF=0.0547;SAS_AF=0.0327;AA=G|||;VT=SNP
7	132924399	rs73436916	G	A	100	PASS	AC=879;AF=0.175519;AN=5008;NS=2504;DP=18043;EAS_AF=0.2163;AMR_AF=0.1225;AFR_AF=0.1339;EUR_AF=0.1958;SAS_AF=0.2065;AA=G|||;VT=SNP
7	132924484	rs73724504	C	G	100	PASS	AC=432;AF=0.086262;AN=5008;NS=2504;DP=16359;EAS_AF=0.0456;AMR_AF=0.0303;AFR_AF=0.2443;EUR_AF=0.0139;SAS_AF=0.0286;AA=C|||;VT=SNP
7	132924729	rs57031295	G	T	100	PASS	AC=765;AF=0.152756;AN=5008;NS=2504;DP=15288;EAS_AF=0.0466;AMR_AF=0.0735;AFR_AF=0.4395;EUR_AF=0.0547;SAS_AF=0.0317;AA=T|||;VT=SNP
7	132924777	rs12536646	C	T	100	PASS	AC=1386;AF=0.276757;AN=5008;NS=2504;DP=15480;EAS_AF=0.0486;AMR_AF=0.1844;AFR_AF=0.6377;EUR_AF=0.2127;SAS_AF=0.1554;AA=T|||;VT=SNP
7	132924778	rs75334297	G	A	100	PASS	AC=77;AF=0.0153754;AN=5008;NS=2504;DP=15433;EAS_AF=0;AMR_AF=0.013;AFR_AF=0.0015;EUR_AF=0.0427;SAS_AF=0.0235;AA=G|||;VT=SNP
7	132925070	rs73165661	G	C	100	PASS	AC=29;AF=0.00579073;AN=5008;NS=2504;DP=16479;EAS_AF=0;AMR_AF=0.0115;AFR_AF=0.0008;EUR_AF=0.0149;SAS_AF=0.0051;AA=G|||;VT=SNP
7	132925252	rs73165662	C	T	100	PASS	AC=353;AF=0.0704872;AN=5008;NS=2504;DP=16409;EAS_AF=0.002;AMR_AF=0.0922;AFR_AF=0.0144;EUR_AF=0.1551;SAS_AF=0.1145;AA=C|||;VT=SNP
7	132925846	rs559390191	C	T	100	PASS	AC=20;AF=0.00399361;AN=5008;NS=2504;DP=17513;EAS_AF=0;AMR_AF=0.0029;AFR_AF=0;EUR_AF=0.0159;SAS_AF=0.002;AA=C|||;VT=SNP
7	132925848	rs528674450	T	A	100	PASS	AC=20;AF=0.00399361;AN=5008;NS=2504;DP=17527;EAS_AF=0;AMR_AF=0.0029;AFR_AF=0;EUR_AF=0.0159;SAS_AF=0.002;AA=T|||;VT=SNP
7	132925928	rs17166971	T	C	100	PASS	AC=772;AF=0.154153;AN=5008;NS=2504;DP=15287;EAS_AF=0.0536;AMR_AF=0.0735;AFR_AF=0.4395;EUR_AF=0.0547;SAS_AF=0.0317;AA=C|||;VT=SNP
7	132926114	rs10278869	T	A	100	PASS	AC=772;AF=0.154153;AN=5008;NS=2504;DP=15018;EAS_AF=0.0536;AMR_AF=0.0735;AFR_AF=0.4395;EUR_AF=0.0547;SAS_AF=0.0317;AA=A|||;VT=SNP
7	132926382	rs10279120	T	A	100	PASS	AC=780;AF=0.155751;AN=5008;NS=2504;DP=17490;EAS_AF=0.0536;AMR_AF=0.0735;AFR_AF=0.4455;EUR_AF=0.0547;SAS_AF=0.0317;AA=A|||;VT=SNP
7	132926388	rs10263384	C	G	100	PASS	AC=1309;AF=0.261382;AN=5008;NS=2504;DP=16978;EAS_AF=0.0556;AMR_AF=0.1744;AFR_AF=0.5893;EUR_AF=0.2097;SAS_AF=0.1452;AA=G|||;VT=SNP
7	132927070	rs7778404	A	G	100	PASS	AC=772;AF=0.154153;AN=5008;NS=2504;DP=20871;EAS_AF=0.0536;AMR_AF=0.0735;AFR_AF=0.4395;EUR_AF=0.0547;SAS_AF=0.0317;AA=A|||;VT=SNP
7	132927272	rs2880925	G	T	100	PASS	AC=423;AF=0.0844649;AN=5008;NS=2504;DP=16594;EAS_AF=0.002;AMR_AF=0.0951;AFR_AF=0.0666;EUR_AF=0.1551;SAS_AF=0.1135;AA=G|||;VT=SNP
7	132927399	rs11770426	G	A	100	PASS	AC=420;AF=0.0838658;AN=5008;NS=2504;DP=16805;EAS_AF=0.002;AMR_AF=0.0951;AFR_AF=0.0643;EUR_AF=0.1551;SAS_AF=0.1135;AA=G|||;VT=SNP
7	132927548	rs7779514	G	T	100	PASS	AC=782;AF=0.15615;AN=5008;NS=2504;DP=16364;EAS_AF=0.0536;AMR_AF=0.0735;AFR_AF=0.447;EUR_AF=0.0547;SAS_AF=0.0317;AA=T|||;VT=SNP
7	132927792	rs7802313	T	C	100	PASS	AC=3270;AF=0.652955;AN=5008;NS=2504;DP=16589;EAS_AF=0.5397;AMR_AF=0.3833;AFR_AF=0.9705;EUR_AF=0.5348;SAS_AF=0.6534;AA=C|||;VT=SNP
7	132928633	rs6467483	C	T	100	PASS	AC=761;AF=0.151957;AN=5008;NS=2504;DP=16609;EAS_AF=0.0456;AMR_AF=0.0735;AFR_AF=0.4395;EUR_AF=0.0537;SAS_AF=0.0297;AA=C|||;VT=SNP
7	132928645	rs56736669	G	A	100	PASS	AC=74;AF=0.0147764;AN=5008;NS=2504;DP=17013;EAS_AF=0;AMR_AF=0.0058;AFR_AF=0.0386;EUR_AF=0.0179;SAS_AF=0.001;AA=G|||;VT=SNP
7	132928775	rs77082594	G	A	100	PASS	AC=54;AF=0.0107827;AN=5008;NS=2504;DP=14234;EAS_AF=0;AMR_AF=0.0173;AFR_AF=0.0076;EUR_AF=0.0298;SAS_AF=0.002;AA=G|||;VT=SNP
7	132929546	rs7789317	A	G	100	PASS	AC=753;AF=0.150359;AN=5008;NS=2504;DP=14333;EAS_AF=0.0496;AMR_AF=0.0778;AFR_AF=0.4395;EUR_AF=0.0268;SAS_AF=0.0419;AA=A|||;VT=SNP
7	132929804	rs35792732	C	T	100	PASS	AC=558;AF=0.111422;AN=5008;NS=2504;DP=15867;EAS_AF=0.0685;AMR_AF=0.1153;AFR_AF=0.0076;EUR_AF=0.2296;SAS_AF=0.1718;AA=C|||;VT=SNP
7	132930576	rs6943707	T	C	100	PASS	AC=1236;AF=0.246805;AN=5008;NS=2504;DP=17120;EAS_AF=0.2173;AMR_AF=0.0922;AFR_AF=0.5522;EUR_AF=0.0358;SAS_AF=0.1912;AA=C|||;VT=SNP
7	132930728	rs61069430	A	G	100	PASS	AC=1236;AF=0.246805;AN=5008;NS=2504;DP=17214;EAS_AF=0.2173;AMR_AF=0.0922;AFR_AF=0.5522;EUR_AF=0.0358;SAS_AF=0.1912;AA=a|||;VT=SNP
7	132930976	rs55683953	A	G	100	PASS	AC=1236;AF=0.246805;AN=5008;NS=2504;DP=15459;EAS_AF=0.2173;AMR_AF=0.0922;AFR_AF=0.5522;EUR_AF=0.0358;SAS_AF=0.1912;AA=G|||;VT=SNP
7	132931302	rs10241020	T	A	100	PASS	AC=1230;AF=0.245607;AN=5008;NS=2504;DP=17585;EAS_AF=0.2113;AMR_AF=0.0922;AFR_AF=0.5522;EUR_AF=0.0358;SAS_AF=0.1912;AA=T|||;VT=SNP
7	132931323	rs10225463	C	T	100	PASS	AC=1230;AF=0.245607;AN=5008;NS=2504;DP=16734;EAS_AF=0.2103;AMR_AF=0.0937;AFR_AF=0.5522;EUR_AF=0.0358;SAS_AF=0.1912;AA=C|||;VT=SNP
7	132931347	rs76670785	C	T	100	PASS	AC=1046;AF=0.208866;AN=5008;NS=2504;DP=16851;EAS_AF=0.2103;AMR_AF=0.0821;AFR_AF=0.4206;EUR_AF=0.0358;SAS_AF=0.1892;AA=C|||;VT=SNP
7	132931436	rs10225804	G	A	100	PASS	AC=1230;AF=0.245607;AN=5008;NS=2504;DP=15290;EAS_AF=0.2113;AMR_AF=0.0922;AFR_AF=0.5522;EUR_AF=0.0358;SAS_AF=0.1912;AA=g|||;VT=SNP
7	132931544	rs73165663	T	C	100	PASS	AC=209;AF=0.0417332;AN=5008;NS=2504;DP=17024;EAS_AF=0.002;AMR_AF=0.062;AFR_AF=0.0053;EUR_AF=0.0994;SAS_AF=0.0583;AA=T|||;VT=SNP
7	132932589	rs6467484	A	G	100	PASS	AC=1234;AF=0.246406;AN=5008;NS=2504;DP=14002;EAS_AF=0.2163;AMR_AF=0.0922;AFR_AF=0.5514;EUR_AF=0.0358;SAS_AF=0.1912;AA=A|||;VT=SNP
7	132933176	rs10240826	A	G	100	PASS	AC=1228;AF=0.245208;AN=5008;NS=2504;DP=17494;EAS_AF=0.2093;AMR_AF=0.0922;AFR_AF=0.5522;EUR_AF=0.0358;SAS_AF=0.1912;AA=A|||;VT=SNP
7	132933856	rs79236554	T	C	100	PASS	AC=257;AF=0.0513179;AN=5008;NS=2504;DP=19291;EAS_AF=0.0446;AMR_AF=0.0231;AFR_AF=0.1241;EUR_AF=0.008;SAS_AF=0.0245;AA=T|||;VT=SNP
7	132934699	rs7792140	G	A	100	PASS	AC=1227;AF=0.245008;AN=5008;NS=2504;DP=15213;EAS_AF=0.2083;AMR_AF=0.0922;AFR_AF=0.5522;EUR_AF=0.0358;SAS_AF=0.1912;AA=G|||;VT=SNP
7	132934726	rs7792155	G	A	100	PASS	AC=1041;AF=0.207867;AN=5008;NS=2504;DP=16357;EAS_AF=0.2143;AMR_AF=0.0821;AFR_AF=0.413;EUR_AF=0.0358;SAS_AF=0.1902;AA=G|||;VT=SNP
7	132935446	rs28762438	T	G	100	PASS	AC=1236;AF=0.246805;AN=5008;NS=2504;DP=18158;EAS_AF=0.2173;AMR_AF=0.0922;AFR_AF=0.5522;EUR_AF=0.0358;SAS_AF=0.1912;AA=T|||;VT=SNP
7	132935475	rs35542623	A	G	100	PASS	AC=978;AF=0.195288;AN=5008;NS=2504;DP=17347;EAS_AF=0.2321;AMR_AF=0.1369;AFR_AF=0.1369;EUR_AF=0.2386;SAS_AF=0.2331;AA=A|||;VT=SNP
7	132936337	rs10224424	G	A	100	PASS	AC=1234;AF=0.246406;AN=5008;NS=2504;DP=13815;EAS_AF=0.2163;AMR_AF=0.0922;AFR_AF=0.5514;EUR_AF=0.0358;SAS_AF=0.1912;AA=A|||;VT=SNP
7	132938095	rs41274182	G	A	100	PASS	AC=30;AF=0.00599042;AN=5008;NS=2504;DP=11151;EAS_AF=0;AMR_AF=0;AFR_AF=0.0015;EUR_AF=0.0109;SAS_AF=0.0174;AA=G|||;VT=SNP
7	132938112	rs7790835	T	C	100	PASS	AC=1237;AF=0.247005;AN=5008;NS=2504;DP=11384;EAS_AF=0.2192;AMR_AF=0.0922;AFR_AF=0.5514;EUR_AF=0.0358;SAS_AF=0.1912;AA=C|||;VT=SNP
7	132938179	rs13437786	G	A	100	PASS	AC=1238;AF=0.247204;AN=5008;NS=2504;DP=14475;EAS_AF=0.2192;AMR_AF=0.0922;AFR_AF=0.5514;EUR_AF=0.0358;SAS_AF=0.1922;AA=G|||;VT=SNP
7	132938197	rs13438084	T	C	100	PASS	AC=1237;AF=0.247005;AN=5008;NS=2504;DP=15388;EAS_AF=0.2192;AMR_AF=0.0922;AFR_AF=0.5514;EUR_AF=0.0358;SAS_AF=0.1912;AA=C|||;VT=SNP
7	132938829	rs6980297	A	G	100	PASS	AC=1828;AF=0.365016;AN=5008;NS=2504;DP=18241;EAS_AF=0.2212;AMR_AF=0.2363;AFR_AF=0.677;EUR_AF=0.2356;SAS_AF=0.316;AA=G|||;VT=SNP
7	132938858	rs6962538	T	C	100	PASS	AC=1835;AF=0.366414;AN=5008;NS=2504;DP=18125;EAS_AF=0.2272;AMR_AF=0.2363;AFR_AF=0.677;EUR_AF=0.2356;SAS_AF=0.317;AA=C|||;VT=SNP
7	132939031	rs73165664	C	A	100	PASS	AC=539;AF=0.107628;AN=5008;NS=2504;DP=18085;EAS_AF=0.002;AMR_AF=0.1369;AFR_AF=0.09;EUR_AF=0.1988;SAS_AF=0.1258;AA=C|||;VT=SNP
7	132939309	rs7777153	C	T	100	PASS	AC=1228;AF=0.245208;AN=5008;NS=2504;DP=20200;EAS_AF=0.2192;AMR_AF=0.0865;AFR_AF=0.5507;EUR_AF=0.0318;SAS_AF=0.1912;AA=C|||;VT=SNP
7	132939378	rs7777427	G	T	100	PASS	AC=1227;AF=0.245008;AN=5008;NS=2504;DP=20159;EAS_AF=0.2183;AMR_AF=0.0865;AFR_AF=0.5507;EUR_AF=0.0318;SAS_AF=0.1912;AA=T|||;VT=SNP
7	132939487	rs73165665	C	T	100	PASS	AC=296;AF=0.0591054;AN=5008;NS=2504;DP=19261;EAS_AF=0;AMR_AF=0.062;AFR_AF=0.053;EUR_AF=0.0934;SAS_AF=0.091;AA=C|||;VT=SNP
7	132939543	rs7777691	G	C	100	PASS	AC=1053;AF=0.210264;AN=5008;NS=2504;DP=18785;EAS_AF=0.2163;AMR_AF=0.0821;AFR_AF=0.4198;EUR_AF=0.0358;SAS_AF=0.1912;AA=G|||;VT=SNP
7	132940824	rs61180147	G	C	100	PASS	AC=1037;AF=0.207069;AN=5008;NS=2504;DP=16078;EAS_AF=0.2192;AMR_AF=0.0749;AFR_AF=0.4145;EUR_AF=0.0318;SAS_AF=0.1881;AA=G|||;VT=SNP
7	132940830	rs58625326	C	T	100	PASS	AC=1028;AF=0.205272;AN=5008;NS=2504;DP=16542;EAS_AF=0.2093;AMR_AF=0.0749;AFR_AF=0.4153;EUR_AF=0.0318;SAS_AF=0.1881;AA=C|||;VT=SNP
7	132941032	rs61627000	T	C	100	PASS	AC=1832;AF=0.365815;AN=5008;NS=2504;DP=18137;EAS_AF=0.2222;AMR_AF=0.2349;AFR_AF=0.6785;EUR_AF=0.2366;SAS_AF=0.317;AA=C|||;VT=SNP
7	132943153	rs10246646	T	A	100	PASS	AC=1832;AF=0.365815;AN=5008;NS=2504;DP=22461;EAS_AF=0.2212;AMR_AF=0.2334;AFR_AF=0.6793;EUR_AF=0.2356;SAS_AF=0.319;AA=A|||;VT=SNP
7	132943231	rs73148903	C	T	100	PASS	AC=34;AF=0.00678914;AN=5008;NS=2504;DP=22709;EAS_AF=0;AMR_AF=0.0058;AFR_AF=0.0113;EUR_AF=0.0129;SAS_AF=0.002;AA=C|||;VT=SNP
7	132944215	rs1882540	T	C	100	PASS	AC=1845;AF=0.368411;AN=5008;NS=2504;DP=14456;EAS_AF=0.2212;AMR_AF=0.2334;AFR_AF=0.6891;EUR_AF=0.2356;SAS_AF=0.319;AA=C|||;VT=SNP
7	132944467	rs183401816	A	G	100	PASS	AC=23;AF=0.00459265;AN=5008;NS=2504;DP=15878;EAS_AF=0;AMR_AF=0.0159;AFR_AF=0;EUR_AF=0.008;SAS_AF=0.0041;AA=A|||;VT=SNP
7	132945122	rs147510662	G	A	100	PASS	AC=20;AF=0.00399361;AN=5008;NS=2504;DP=16240;EAS_AF=0;AMR_AF=0.0058;AFR_AF=0.0008;EUR_AF=0.0149;SAS_AF=0;AA=G|||;VT=SNP
7	132945318	rs144111932	C	T	100	PASS	AC=29;AF=0.00579073;AN=5008;NS=2504;DP=17769;EAS_AF=0.001;AMR_AF=0.0014;AFR_AF=0.0008;EUR_AF=0.0179;SAS_AF=0.0082;AA=C|||;VT=SNP
7	132945754	rs10215367	C	T	100	PASS	AC=3374;AF=0.673722;AN=5008;NS=2504;DP=17587;EAS_AF=0.4762;AMR_AF=0.4467;AFR_AF=0.9697;EUR_AF=0.5944;SAS_AF=0.7198;AA=T|||;VT=SNP
7	132945995	rs4433086	C	A	100	PASS	AC=1518;AF=0.303115;AN=5008;NS=2504;DP=16927;EAS_AF=0.2192;AMR_AF=0.2161;AFR_AF=0.4576;EUR_AF=0.2336;SAS_AF=0.3139;AA=C|||;VT=SNP
7	132946002	rs4433087	C	T	100	PASS	AC=1537;AF=0.306909;AN=5008;NS=2504;DP=16883;EAS_AF=0.2202;AMR_AF=0.2161;AFR_AF=0.4675;EUR_AF=0.2346;SAS_AF=0.318;AA=C|||;VT=SNP
7	132946288	rs78150316	C	T	100	PASS	AC=257;AF=0.0513179;AN=5008;NS=2504;DP=18375;EAS_AF=0.0476;AMR_AF=0.0231;AFR_AF=0.121;EUR_AF=0.008;SAS_AF=0.0256;AA=C|||;VT=SNP
7	132946598	rs73148906	G	A	100	PASS	AC=1486;AF=0.296725;AN=5008;NS=2504;DP=18669;EAS_AF=0.2202;AMR_AF=0.2133;AFR_AF=0.4304;EUR_AF=0.2346;SAS_AF=0.318;AA=G|||;VT=SNP
7	132947117	rs74553879	C	T	100	PASS	AC=253;AF=0.0505192;AN=5008;NS=2504;DP=14277;EAS_AF=0.0446;AMR_AF=0.0231;AFR_AF=0.121;EUR_AF=0.008;SAS_AF=0.0245;AA=C|||;VT=SNP
7	132948884	rs35284403	T	C	100	PASS	AC=1461;AF=0.291733;AN=5008;NS=2504;DP=18422;EAS_AF=0.2599;AMR_AF=0.2075;AFR_AF=0.2284;EUR_AF=0.3638;SAS_AF=0.3957;AA=T|||;VT=SNP
7	132952376	rs148499300	A	G	100	PASS	AC=31;AF=0.0061901;AN=5008;NS=2504;DP=20701;EAS_AF=0;AMR_AF=0;AFR_AF=0.0023;EUR_AF=0.0109;SAS_AF=0.0174;AA=A|||;VT=SNP
7	132952983	rs1343697	C	G	100	PASS	AC=488;AF=0.0974441;AN=5008;NS=2504;DP=17788;EAS_AF=0.002;AMR_AF=0.1354;AFR_AF=0.0522;EUR_AF=0.1968;SAS_AF=0.1278;AA=C|||;VT=SNP
7	132953093	rs5008332	G	A	100	PASS	AC=1105;AF=0.220647;AN=5008;NS=2504;DP=17848;EAS_AF=0.2212;AMR_AF=0.0865;AFR_AF=0.4539;EUR_AF=0.0348;SAS_AF=0.1912;AA=G|||;VT=SNP
7	132953698	rs2178689	A	T	100	PASS	AC=4682;AF=0.934904;AN=5008;NS=2504;DP=19562;EAS_AF=1;AMR_AF=0.9135;AFR_AF=0.9962;EUR_AF=0.8101;SAS_AF=0.9284;AA=T|||;VT=SNP
7	132953784	rs58092510	G	A	100	PASS	AC=1142;AF=0.228035;AN=5008;NS=2504;DP=18806;EAS_AF=0.2242;AMR_AF=0.0893;AFR_AF=0.4773;EUR_AF=0.0358;SAS_AF=0.1912;AA=G|||;VT=SNP
7	132954498	rs17652997	A	T	100	PASS	AC=40;AF=0.00798722;AN=5008;NS=2504;DP=19371;EAS_AF=0;AMR_AF=0.0115;AFR_AF=0.0008;EUR_AF=0.0229;SAS_AF=0.0082;AA=A|||;VT=SNP
7	132954533	rs12707087	T	C	100	PASS	AC=4602;AF=0.91893;AN=5008;NS=2504;DP=19850;EAS_AF=0.9474;AMR_AF=0.8919;AFR_AF=0.9962;EUR_AF=0.8032;SAS_AF=0.9233;AA=C|||;VT=SNP
7	132955935	rs68122915	A	T	100	PASS	AC=1601;AF=0.319688;AN=5008;NS=2504;DP=15677;EAS_AF=0.2272;AMR_AF=0.2219;AFR_AF=0.5083;EUR_AF=0.2306;SAS_AF=0.3211;AA=A|||;VT=SNP
7	132956034	rs10262862	C	T	100	PASS	AC=3378;AF=0.674521;AN=5008;NS=2504;DP=16779;EAS_AF=0.4802;AMR_AF=0.4481;AFR_AF=0.9667;EUR_AF=0.5964;SAS_AF=0.7209;AA=T|||;VT=SNP
7	132956182	rs10263196	G	A	100	PASS	AC=1444;AF=0.288339;AN=5008;NS=2504;DP=4606;EAS_AF=0.251;AMR_AF=0.2046;AFR_AF=0.2254;EUR_AF=0.3638;SAS_AF=0.3937;AA=G|||;VT=SNP
7	132956303	rs78351931	G	T	100	PASS	AC=44;AF=0.00878594;AN=5008;NS=2504;DP=19518;EAS_AF=0;AMR_AF=0.0072;AFR_AF=0;EUR_AF=0.0318;SAS_AF=0.0072;AA=G|||;VT=SNP
7	132956482	rs78336500	G	A	100	PASS	AC=40;AF=0.00798722;AN=5008;NS=2504;DP=19614;EAS_AF=0;AMR_AF=0.0202;AFR_AF=0.0008;EUR_AF=0.0239;SAS_AF=0.001;AA=G|||;VT=SNP
7	132956535	rs10263688	G	C	100	PASS	AC=1445;AF=0.288538;AN=5008;NS=2504;DP=20211;EAS_AF=0.251;AMR_AF=0.2046;AFR_AF=0.2262;EUR_AF=0.3638;SAS_AF=0.3937;AA=G|||;VT=SNP
7	132956659	rs142750626	A	C	100	PASS	AC=17;AF=0.00339457;AN=5008;NS=2504;DP=20163;EAS_AF=0;AMR_AF=0.0058;AFR_AF=0.0023;EUR_AF=0.007;SAS_AF=0.0031;AA=A|||;VT=SNP
7	132958235	rs73436962	C	T	100	PASS	AC=702;AF=0.140176;AN=5008;NS=2504;DP=18875;EAS_AF=0.1806;AMR_AF=0.0576;AFR_AF=0.233;EUR_AF=0.0268;SAS_AF=0.1483;AA=C|||;VT=SNP
7	132960079	rs12112133	T	C	100	PASS	AC=1681;AF=0.335663;AN=5008;NS=2504;DP=21667;EAS_AF=0.2292;AMR_AF=0.2118;AFR_AF=0.5809;EUR_AF=0.2237;SAS_AF=0.317;AA=C|||;VT=SNP
7	132961268	rs7782102	T	C	100	PASS	AC=1619;AF=0.323283;AN=5008;NS=2504;DP=20117;EAS_AF=0.2302;AMR_AF=0.2089;AFR_AF=0.5333;EUR_AF=0.2256;SAS_AF=0.317;AA=T|||;VT=SNP
7	132961738	rs1882538	G	A	100	PASS	AC=1468;AF=0.293131;AN=5008;NS=2504;DP=13795;EAS_AF=0.251;AMR_AF=0.2205;AFR_AF=0.2262;EUR_AF=0.3718;SAS_AF=0.3978;AA=G|||;VT=SNP
7	132962968	rs9632700	A	G	100	PASS	AC=1470;AF=0.29353;AN=5008;NS=2504;DP=18874;EAS_AF=0.253;AMR_AF=0.2205;AFR_AF=0.2254;EUR_AF=0.3728;SAS_AF=0.3978;AA=A|||;VT=SNP
7	132964888	rs56199107	A	T	100	PASS	AC=1694;AF=0.338259;AN=5008;NS=2504;DP=15891;EAS_AF=0.2391;AMR_AF=0.2118;AFR_AF=0.5809;EUR_AF=0.2256;SAS_AF=0.318;AA=T|||;VT=SNP
7	132966299	rs13242614	T	C	100	PASS	AC=145;AF=0.0289537;AN=5008;NS=2504;DP=12692;EAS_AF=0.001;AMR_AF=0.0432;AFR_AF=0.0053;EUR_AF=0.0974;SAS_AF=0.0092;AA=T|||;VT=SNP
7	132966600	rs7794376	T	C	100	PASS	AC=1680;AF=0.335463;AN=5008;NS=2504;DP=14787;EAS_AF=0.2272;AMR_AF=0.2118;AFR_AF=0.5802;EUR_AF=0.2256;SAS_AF=0.317;AA=C|||;VT=SNP
7	132968943	rs6467485	C	G	100	PASS	AC=1618;AF=0.323083;AN=5008;NS=2504;DP=18176;EAS_AF=0.2282;AMR_AF=0.2104;AFR_AF=0.5333;EUR_AF=0.2256;SAS_AF=0.317;AA=C|||;VT=SNP
7	132969704	rs73148909	C	T	100	PASS	AC=31;AF=0.0061901;AN=5008;NS=2504;DP=19515;EAS_AF=0;AMR_AF=0.0115;AFR_AF=0;EUR_AF=0.0169;SAS_AF=0.0061;AA=C|||;VT=SNP
7	132970213	rs117289987	C	T	100	PASS	AC=41;AF=0.0081869;AN=5008;NS=2504;DP=19066;EAS_AF=0;AMR_AF=0.0202;AFR_AF=0.0008;EUR_AF=0.0249;SAS_AF=0.001;AA=C|||;VT=SNP
7	132970674	rs11977339	C	T	100	PASS	AC=1453;AF=0.290136;AN=5008;NS=2504;DP=14054;EAS_AF=0.2431;AMR_AF=0.2205;AFR_AF=0.2209;EUR_AF=0.3718;SAS_AF=0.3978;AA=c|||;VT=SNP
7	132970679	rs6963055	G	A	100	PASS	AC=1103;AF=0.220248;AN=5008;NS=2504;DP=13935;EAS_AF=0.2232;AMR_AF=0.085;AFR_AF=0.4569;EUR_AF=0.0348;SAS_AF=0.184;AA=G|||;VT=SNP
7	132971305	rs11770490	T	C	100	PASS	AC=505;AF=0.100839;AN=5008;NS=2504;DP=20208;EAS_AF=0.002;AMR_AF=0.121;AFR_AF=0.0522;EUR_AF=0.2018;SAS_AF=0.1503;AA=T|||;VT=SNP
7	132972319	rs192820946	G	A	100	PASS	AC=39;AF=0.00778754;AN=5008;NS=2504;DP=14837;EAS_AF=0;AMR_AF=0.0159;AFR_AF=0.0015;EUR_AF=0.0219;SAS_AF=0.0041;AA=G|||;VT=SNP
7	132972705	rs141472707	G	A	100	PASS	AC=19;AF=0.00379393;AN=5008;NS=2504;DP=16829;EAS_AF=0;AMR_AF=0.0029;AFR_AF=0.0015;EUR_AF=0.0099;SAS_AF=0.0051;AA=G|||;VT=SNP
7	132973218	rs1317056	T	C	100	PASS	AC=588;AF=0.117412;AN=5008;NS=2504;DP=16077;EAS_AF=0.0149;AMR_AF=0.1254;AFR_AF=0.1271;EUR_AF=0.1889;SAS_AF=0.1309;AA=C|||;VT=SNP
7	132973522	rs1317057	G	A	100	PASS	AC=1511;AF=0.301717;AN=5008;NS=2504;DP=18377;EAS_AF=0.1746;AMR_AF=0.2061;AFR_AF=0.4985;EUR_AF=0.2237;SAS_AF=0.3149;AA=G|||;VT=SNP
7	132974012	rs2178688	G	C	100	PASS	AC=3377;AF=0.674321;AN=5008;NS=2504;DP=20124;EAS_AF=0.4772;AMR_AF=0.4467;AFR_AF=0.966;EUR_AF=0.5964;SAS_AF=0.7249;AA=C|||;VT=SNP
7	132974316	rs12539120	A	G	100	PASS	AC=527;AF=0.105232;AN=5008;NS=2504;DP=17503;EAS_AF=0.002;AMR_AF=0.1455;AFR_AF=0.059;EUR_AF=0.2078;SAS_AF=0.1401;AA=A|||;VT=SNP
7	132975800	rs17167009	A	G	100	PASS	AC=1549;AF=0.309305;AN=5008;NS=2504;DP=16653;EAS_AF=0.1746;AMR_AF=0.2089;AFR_AF=0.525;EUR_AF=0.2247;SAS_AF=0.3149;AA=A|||;VT=SNP
7	132976327	rs4366012	G	C	100	PASS	AC=1549;AF=0.309305;AN=5008;NS=2504;DP=15596;EAS_AF=0.1746;AMR_AF=0.2089;AFR_AF=0.525;EUR_AF=0.2247;SAS_AF=0.3149;AA=G|||;VT=SNP
7	132976648	rs66905772	A	G	100	PASS	AC=1511;AF=0.301717;AN=5008;NS=2504;DP=18712;EAS_AF=0.1746;AMR_AF=0.2061;AFR_AF=0.4985;EUR_AF=0.2237;SAS_AF=0.3149;AA=A|||;VT=SNP
7	132978647	rs78678758	G	A	100	PASS	AC=14;AF=0.00279553;AN=5008;NS=2504;DP=19235;EAS_AF=0;AMR_AF=0.0043;AFR_AF=0.0008;EUR_AF=0.0089;SAS_AF=0.001;AA=G|||;VT=SNP
7	132978674	rs2345065	G	A	100	PASS	AC=663;AF=0.132388;AN=5008;NS=2504;DP=19016;EAS_AF=0.127;AMR_AF=0.0548;AFR_AF=0.2322;EUR_AF=0.0268;SAS_AF=0.1667;AA=G|||;VT=SNP
7	132978765	rs139007877	T	C	100	PASS	AC=20;AF=0.00399361;AN=5008;NS=2504;DP=18986;EAS_AF=0;AMR_AF=0.0029;AFR_AF=0.0015;EUR_AF=0.0109;SAS_AF=0.0051;AA=T|||;VT=SNP
7	132980371	rs61277968	C	A	100	PASS	AC=1043;AF=0.208267;AN=5008;NS=2504;DP=19812;EAS_AF=0.1716;AMR_AF=0.085;AFR_AF=0.4508;EUR_AF=0.0348;SAS_AF=0.184;AA=C|||;VT=SNP
7	132981560	rs188373909	T	A	100	PASS	AC=21;AF=0.00419329;AN=5008;NS=2504;DP=18336;EAS_AF=0;AMR_AF=0.0159;AFR_AF=0;EUR_AF=0.007;SAS_AF=0.0031;AA=T|||;VT=SNP
7	132983884	rs10232504	A	C	100	PASS	AC=1812;AF=0.361821;AN=5008;NS=2504;DP=15685;EAS_AF=0.1746;AMR_AF=0.2205;AFR_AF=0.7148;EUR_AF=0.2256;SAS_AF=0.318;AA=C|||;VT=SNP
7	132983905	rs10232603	A	G	100	PASS	AC=1828;AF=0.365016;AN=5008;NS=2504;DP=15745;EAS_AF=0.1746;AMR_AF=0.2205;AFR_AF=0.7269;EUR_AF=0.2256;SAS_AF=0.318;AA=G|||;VT=SNP
7	132986813	rs17167013	T	C	100	PASS	AC=1555;AF=0.310503;AN=5008;NS=2504;DP=16711;EAS_AF=0.1756;AMR_AF=0.2089;AFR_AF=0.5265;EUR_AF=0.2256;SAS_AF=0.317;AA=T|||;VT=SNP
7	132987500	rs34102361	A	G	100	PASS	AC=144;AF=0.028754;AN=5008;NS=2504;DP=16296;EAS_AF=0.001;AMR_AF=0.0432;AFR_AF=0.0053;EUR_AF=0.0964;SAS_AF=0.0092;AA=A|||;VT=SNP
7	132987510	rs140784076	A	G	100	PASS	AC=49;AF=0.00978435;AN=5008;NS=2504;DP=16357;EAS_AF=0;AMR_AF=0.0245;AFR_AF=0.0023;EUR_AF=0.0199;SAS_AF=0.0092;AA=A|||;VT=SNP
7	132987551	rs6955665	G	A	100	PASS	AC=1654;AF=0.330272;AN=5008;NS=2504;DP=15844;EAS_AF=0.1746;AMR_AF=0.2118;AFR_AF=0.6021;EUR_AF=0.2256;SAS_AF=0.3149;AA=A|||;VT=SNP
7	132988946	rs73148916	T	C	100	PASS	AC=471;AF=0.0940495;AN=5008;NS=2504;DP=4204;EAS_AF=0.002;AMR_AF=0.121;AFR_AF=0.0507;EUR_AF=0.1889;SAS_AF=0.1309;AA=T|||;VT=SNP
7	132990498	rs10229242	G	A	100	PASS	AC=1809;AF=0.361222;AN=5008;NS=2504;DP=18986;EAS_AF=0.1746;AMR_AF=0.2205;AFR_AF=0.7148;EUR_AF=0.2247;SAS_AF=0.316;AA=A|||;VT=SNP
7	132992427	rs117451970	G	A	100	PASS	AC=33;AF=0.00658946;AN=5008;NS=2504;DP=19729;EAS_AF=0;AMR_AF=0.013;AFR_AF=0.0015;EUR_AF=0.0189;SAS_AF=0.0031;AA=G|||;VT=SNP
7	132992438	rs2204885	G	C	100	PASS	AC=1811;AF=0.361621;AN=5008;NS=2504;DP=19845;EAS_AF=0.1746;AMR_AF=0.2205;AFR_AF=0.7148;EUR_AF=0.2247;SAS_AF=0.318;AA=C|||;VT=SNP
7	132994634	rs11760926	C	G	100	PASS	AC=472;AF=0.0942492;AN=5008;NS=2504;DP=16588;EAS_AF=0.002;AMR_AF=0.1225;AFR_AF=0.0507;EUR_AF=0.1889;SAS_AF=0.1309;AA=C|||;VT=SNP
7	132995790	rs4546583	A	G	100	PASS	AC=1555;AF=0.310503;AN=5008;NS=2504;DP=17803;EAS_AF=0.1746;AMR_AF=0.2104;AFR_AF=0.5265;EUR_AF=0.2256;SAS_AF=0.317;AA=A|||;VT=SNP
7	132995996	rs2345066	A	G	100	PASS	AC=1555;AF=0.310503;AN=5008;NS=2504;DP=16909;EAS_AF=0.1746;AMR_AF=0.2104;AFR_AF=0.5265;EUR_AF=0.2256;SAS_AF=0.317;AA=A|||;VT=SNP
7	132997232	rs1922420	A	C	100	PASS	AC=474;AF=0.0946486;AN=5008;NS=2504;DP=15916;EAS_AF=0.002;AMR_AF=0.121;AFR_AF=0.0514;EUR_AF=0.1899;SAS_AF=0.1319;AA=A|||;VT=SNP
7	132997939	rs116964369	G	A	100	PASS	AC=23;AF=0.00459265;AN=5008;NS=2504;DP=15170;EAS_AF=0;AMR_AF=0.0043;AFR_AF=0;EUR_AF=0.0199;SAS_AF=0;AA=G|||;VT=SNP
7	132998113	rs6947465	G	A	100	PASS	AC=1799;AF=0.359225;AN=5008;NS=2504;DP=16705;EAS_AF=0.1746;AMR_AF=0.2205;AFR_AF=0.705;EUR_AF=0.2256;SAS_AF=0.318;AA=A|||;VT=SNP
7	132999020	rs77484877	G	A	100	PASS	AC=87;AF=0.0173722;AN=5008;NS=2504;DP=15775;EAS_AF=0;AMR_AF=0.0274;AFR_AF=0.003;EUR_AF=0.0606;SAS_AF=0.0031;AA=G|||;VT=SNP
7	132999122	rs13239635	G	A	100	PASS	AC=1524;AF=0.304313;AN=5008;NS=2504;DP=16845;EAS_AF=0.2986;AMR_AF=0.2205;AFR_AF=0.2315;EUR_AF=0.3698;SAS_AF=0.4008;AA=G|||;VT=SNP
7	133001333	rs6963600	A	G	100	PASS	AC=1811;AF=0.361621;AN=5008;NS=2504;DP=18596;EAS_AF=0.1756;AMR_AF=0.2219;AFR_AF=0.7118;EUR_AF=0.2266;SAS_AF=0.318;AA=G|||;VT=SNP
7	133004378	rs113941369	G	A	100	PASS	AC=473;AF=0.0944489;AN=5008;NS=2504;DP=14147;EAS_AF=0.002;AMR_AF=0.121;AFR_AF=0.0507;EUR_AF=0.1899;SAS_AF=0.1319;AA=G|||;VT=SNP
7	133004933	rs73148922	T	C	100	PASS	AC=475;AF=0.0948482;AN=5008;NS=2504;DP=18574;EAS_AF=0.002;AMR_AF=0.121;AFR_AF=0.0522;EUR_AF=0.1899;SAS_AF=0.1319;AA=T|||;VT=SNP
7	133005108	rs73436989	G	T	100	PASS	AC=666;AF=0.132987;AN=5008;NS=2504;DP=18666;EAS_AF=0.126;AMR_AF=0.0548;AFR_AF=0.2345;EUR_AF=0.0268;SAS_AF=0.1677;AA=G|||;VT=SNP
7	133005249	rs73148924	C	T	100	PASS	AC=10;AF=0.00199681;AN=5008;NS=2504;DP=19285;EAS_AF=0;AMR_AF=0.0058;AFR_AF=0;EUR_AF=0.005;SAS_AF=0.001;AA=C|||;VT=SNP
7	133005620	rs77751614	A	G	100	PASS	AC=47;AF=0.00938498;AN=5008;NS=2504;DP=17869;EAS_AF=0;AMR_AF=0.0058;AFR_AF=0;EUR_AF=0.0318;SAS_AF=0.0112;AA=A|||;VT=SNP
7	133006635	rs145275792	A	G	100	PASS	AC=67;AF=0.0133786;AN=5008;NS=2504;DP=20581;EAS_AF=0;AMR_AF=0.0187;AFR_AF=0.0008;EUR_AF=0.0467;SAS_AF=0.0061;AA=A|||;VT=SNP
7	133007621	rs55865736	C	A	100	PASS	AC=534;AF=0.106629;AN=5008;NS=2504;DP=21108;EAS_AF=0.0734;AMR_AF=0.0879;AFR_AF=0.0885;EUR_AF=0.1163;SAS_AF=0.1687;AA=C|||;VT=SNP
7	133008123	rs193267518	A	G	100	PASS	AC=42;AF=0.00838658;AN=5008;NS=2504;DP=20492;EAS_AF=0;AMR_AF=0.013;AFR_AF=0.0008;EUR_AF=0.0239;SAS_AF=0.0082;AA=A|||;VT=SNP
7	133009306	rs149825553	C	T	100	PASS	AC=22;AF=0.00439297;AN=5008;NS=2504;DP=22233;EAS_AF=0;AMR_AF=0.0086;AFR_AF=0.0015;EUR_AF=0.0119;SAS_AF=0.002;AA=C|||;VT=SNP
7	133009435	rs149010574	A	G	100	PASS	AC=476;AF=0.0950479;AN=5008;NS=2504;DP=21992;EAS_AF=0.002;AMR_AF=0.121;AFR_AF=0.053;EUR_AF=0.1899;SAS_AF=0.1319;AA=a|||;VT=SNP
7	133010004	rs112911470	A	G	100	PASS	AC=1142;AF=0.228035;AN=5008;NS=2504;DP=23227;EAS_AF=0.13;AMR_AF=0.1758;AFR_AF=0.2859;EUR_AF=0.2167;SAS_AF=0.2996;AA=A|||;VT=SNP
7	133010506	rs12111638	T	C	100	PASS	AC=475;AF=0.0948482;AN=5008;NS=2504;DP=19577;EAS_AF=0.002;AMR_AF=0.121;AFR_AF=0.0522;EUR_AF=0.1899;SAS_AF=0.1319;AA=T|||;VT=SNP
7	133011782	rs62470950	C	T	100	PASS	AC=260;AF=0.0519169;AN=5008;NS=2504;DP=19535;EAS_AF=0;AMR_AF=0.0749;AFR_AF=0.0053;EUR_AF=0.1054;SAS_AF=0.0971;AA=C|||;VT=SNP
7	133011918	rs10808269	G	A	100	PASS	AC=3339;AF=0.666733;AN=5008;NS=2504;DP=17803;EAS_AF=0.8244;AMR_AF=0.7882;AFR_AF=0.3888;EUR_AF=0.7744;SAS_AF=0.683;AA=G|||;VT=SNP
7	133011944	rs10808270	C	T	100	PASS	AC=3329;AF=0.664736;AN=5008;NS=2504;DP=17535;EAS_AF=0.8244;AMR_AF=0.7882;AFR_AF=0.3812;EUR_AF=0.7744;SAS_AF=0.683;AA=C|||;VT=SNP
7	133012113	rs13221518	A	G	100	PASS	AC=673;AF=0.134385;AN=5008;NS=2504;DP=19208;EAS_AF=0.0645;AMR_AF=0.1153;AFR_AF=0.0106;EUR_AF=0.2535;SAS_AF=0.2648;AA=A|||;VT=SNP
7	133012219	rs2718171	C	G	100	PASS	AC=3350;AF=0.66893;AN=5008;NS=2504;DP=19828;EAS_AF=0.8244;AMR_AF=0.7939;AFR_AF=0.3896;EUR_AF=0.7783;SAS_AF=0.6851;AA=C|||;VT=SNP
7	133012348	rs183421228	C	T	100	PASS	AC=60;AF=0.0119808;AN=5008;NS=2504;DP=20091;EAS_AF=0;AMR_AF=0.0274;AFR_AF=0.0023;EUR_AF=0.0328;SAS_AF=0.0051;AA=C|||;VT=SNP
7	133012350	rs187582294	A	C	100	PASS	AC=60;AF=0.0119808;AN=5008;NS=2504;DP=20102;EAS_AF=0;AMR_AF=0.0274;AFR_AF=0.0023;EUR_AF=0.0328;SAS_AF=0.0051;AA=A|||;VT=SNP
7	133014717	rs1161003	T	C	100	PASS	AC=1577;AF=0.314896;AN=5008;NS=2504;DP=19843;EAS_AF=0.5278;AMR_AF=0.5533;AFR_AF=0.034;EUR_AF=0.4056;SAS_AF=0.2127;AA=T|||;VT=SNP
7	133015150	rs1685573	G	A	100	PASS	AC=3195;AF=0.637979;AN=5008;NS=2504;DP=19895;EAS_AF=0.8244;AMR_AF=0.7795;AFR_AF=0.2852;EUR_AF=0.7744;SAS_AF=0.682;AA=G|||;VT=SNP
7	133015561	rs1161004	A	G	100	PASS	AC=3196;AF=0.638179;AN=5008;NS=2504;DP=15268;EAS_AF=0.8254;AMR_AF=0.7795;AFR_AF=0.2852;EUR_AF=0.7744;SAS_AF=0.682;AA=A|||;VT=SNP
7	133015801	rs7782506	G	A	100	PASS	AC=1555;AF=0.310503;AN=5008;NS=2504;DP=16317;EAS_AF=0.1746;AMR_AF=0.2089;AFR_AF=0.5272;EUR_AF=0.2256;SAS_AF=0.317;AA=A|||;VT=SNP
7	133017766	rs7792634	G	A	100	PASS	AC=1546;AF=0.308706;AN=5008;NS=2504;DP=17731;EAS_AF=0.1746;AMR_AF=0.2089;AFR_AF=0.5204;EUR_AF=0.2256;SAS_AF=0.317;AA=G|||;VT=SNP
7	133019325	rs7798267	C	T	100	PASS	AC=1697;AF=0.338858;AN=5008;NS=2504;DP=20011;EAS_AF=0.1756;AMR_AF=0.2176;AFR_AF=0.6286;EUR_AF=0.2256;SAS_AF=0.318;AA=T|||;VT=SNP
7	133019951	rs11767986	A	G	100	PASS	AC=76;AF=0.0151757;AN=5008;NS=2504;DP=16765;EAS_AF=0;AMR_AF=0.0288;AFR_AF=0.003;EUR_AF=0.0338;SAS_AF=0.0184;AA=A|||;VT=SNP
7	133019993	rs10228242	C	T	100	PASS	AC=1562;AF=0.311901;AN=5008;NS=2504;DP=17174;EAS_AF=0.2966;AMR_AF=0.2118;AFR_AF=0.2307;EUR_AF=0.3549;SAS_AF=0.4642;AA=C|||;VT=SNP
7	133020487	rs142383590	T	C	100	PASS	AC=14;AF=0.00279553;AN=5008;NS=2504;DP=17439;EAS_AF=0;AMR_AF=0.0043;AFR_AF=0.0008;EUR_AF=0.0089;SAS_AF=0.001;AA=T|||;VT=SNP
7	133021722	rs56057418	C	T	100	PASS	AC=1518;AF=0.303115;AN=5008;NS=2504;DP=3490;EAS_AF=0.1746;AMR_AF=0.2061;AFR_AF=0.5015;EUR_AF=0.2247;SAS_AF=0.317;AA=C|||;VT=SNP
7	133022148	rs12534096	A	C	100	PASS	AC=1519;AF=0.303315;AN=5008;NS=2504;DP=13836;EAS_AF=0.1746;AMR_AF=0.2061;AFR_AF=0.5023;EUR_AF=0.2247;SAS_AF=0.317;AA=A|||;VT=SNP
7	133023048	rs73148931	T	A	100	PASS	AC=1426;AF=0.284744;AN=5008;NS=2504;DP=12205;EAS_AF=0.1696;AMR_AF=0.1974;AFR_AF=0.4705;EUR_AF=0.2097;SAS_AF=0.2914;AA=T|||;VT=SNP
7	133023049	rs73148933	T	A	100	PASS	AC=1458;AF=0.291134;AN=5008;NS=2504;DP=12168;EAS_AF=0.1696;AMR_AF=0.1988;AFR_AF=0.4932;EUR_AF=0.2107;SAS_AF=0.2914;AA=T|||;VT=SNP
7	133023601	rs7795935	G	A	100	PASS	AC=1518;AF=0.303115;AN=5008;NS=2504;DP=13825;EAS_AF=0.1746;AMR_AF=0.2061;AFR_AF=0.5015;EUR_AF=0.2247;SAS_AF=0.317;AA=G|||;VT=SNP
7	133024713	rs78720493	G	A	100	PASS	AC=105;AF=0.0209665;AN=5008;NS=2504;DP=20147;EAS_AF=0.001;AMR_AF=0.036;AFR_AF=0.003;EUR_AF=0.0666;SAS_AF=0.0082;AA=G|||;VT=SNP
7	133025514	rs1685569	T	G	100	PASS	AC=1578;AF=0.315096;AN=5008;NS=2504;DP=16114;EAS_AF=0.5288;AMR_AF=0.5533;AFR_AF=0.0348;EUR_AF=0.4036;SAS_AF=0.2137;AA=T|||;VT=SNP
7	133025624	rs7788981	T	G	100	PASS	AC=1515;AF=0.302516;AN=5008;NS=2504;DP=16241;EAS_AF=0.1746;AMR_AF=0.2061;AFR_AF=0.4992;EUR_AF=0.2247;SAS_AF=0.317;AA=T|||;VT=SNP
7	133025923	rs1685570	C	T	100	PASS	AC=3202;AF=0.639377;AN=5008;NS=2504;DP=16853;EAS_AF=0.8254;AMR_AF=0.7795;AFR_AF=0.289;EUR_AF=0.7744;SAS_AF=0.683;AA=C|||;VT=SNP
7	133027068	rs62470953	C	T	100	PASS	AC=319;AF=0.0636981;AN=5008;NS=2504;DP=20666;EAS_AF=0;AMR_AF=0.0793;AFR_AF=0.0469;EUR_AF=0.1064;SAS_AF=0.0971;AA=C|||;VT=SNP
7	133029907	rs138541141	T	A	100	PASS	AC=19;AF=0.00379393;AN=5008;NS=2504;DP=19454;EAS_AF=0;AMR_AF=0.0072;AFR_AF=0.0015;EUR_AF=0.0109;SAS_AF=0.001;AA=T|||;VT=SNP
7	133030562	rs117424370	A	C	100	PASS	AC=20;AF=0.00399361;AN=5008;NS=2504;DP=17458;EAS_AF=0;AMR_AF=0.0029;AFR_AF=0.0015;EUR_AF=0.0109;SAS_AF=0.0051;AA=A|||;VT=SNP
7	133031462	rs117288190	A	G	100	PASS	AC=103;AF=0.0205671;AN=5008;NS=2504;DP=15582;EAS_AF=0;AMR_AF=0.0389;AFR_AF=0.003;EUR_AF=0.0517;SAS_AF=0.0204;AA=a|||;VT=SNP
7	133033386	rs79088639	G	A	100	PASS	AC=305;AF=0.0609026;AN=5008;NS=2504;DP=18803;EAS_AF=0.123;AMR_AF=0.0144;AFR_AF=0.003;EUR_AF=0.0129;SAS_AF=0.1575;AA=G|||;VT=SNP
7	133034010	rs118138569	C	T	100	PASS	AC=66;AF=0.0131789;AN=5008;NS=2504;DP=17665;EAS_AF=0;AMR_AF=0.0159;AFR_AF=0.0015;EUR_AF=0.0358;SAS_AF=0.0174;AA=C|||;VT=SNP
7	133035643	rs3886462	C	T	100	PASS	AC=1588;AF=0.317093;AN=5008;NS=2504;DP=14592;EAS_AF=0.1746;AMR_AF=0.2161;AFR_AF=0.5401;EUR_AF=0.2356;SAS_AF=0.318;AA=T|||;VT=SNP
7	133035995	rs28792487	A	C	100	PASS	AC=1726;AF=0.344649;AN=5008;NS=2504;DP=15995;EAS_AF=0.1746;AMR_AF=0.2248;AFR_AF=0.6392;EUR_AF=0.2356;SAS_AF=0.319;AA=C|||;VT=SNP
7	133036358	rs2718172	G	A	100	PASS	AC=3182;AF=0.635383;AN=5008;NS=2504;DP=16120;EAS_AF=0.8254;AMR_AF=0.7723;AFR_AF=0.2867;EUR_AF=0.7644;SAS_AF=0.681;AA=G|||;VT=SNP
7	133036685	rs1149563	C	A	100	PASS	AC=3182;AF=0.635383;AN=5008;NS=2504;DP=18600;EAS_AF=0.8254;AMR_AF=0.7723;AFR_AF=0.2867;EUR_AF=0.7644;SAS_AF=0.681;AA=C|||;VT=SNP
7	133037120	rs10270739	T	G	100	PASS	AC=1574;AF=0.314297;AN=5008;NS=2504;DP=19766;EAS_AF=0.2956;AMR_AF=0.219;AFR_AF=0.2322;EUR_AF=0.3588;SAS_AF=0.4663;AA=T|||;VT=SNP
7	133037181	rs73148939	C	T	100	PASS	AC=553;AF=0.110423;AN=5008;NS=2504;DP=19151;EAS_AF=0.002;AMR_AF=0.1527;AFR_AF=0.0658;EUR_AF=0.2187;SAS_AF=0.1411;AA=C|||;VT=SNP
7	133037356	rs117395108	C	G	100	PASS	AC=21;AF=0.00419329;AN=5008;NS=2504;DP=17116;EAS_AF=0;AMR_AF=0.0029;AFR_AF=0.0023;EUR_AF=0.0109;SAS_AF=0.0051;AA=C|||;VT=SNP
7	133038502	rs117073327	C	T	100	PASS	AC=106;AF=0.0211661;AN=5008;NS=2504;DP=14007;EAS_AF=0;AMR_AF=0.0389;AFR_AF=0.003;EUR_AF=0.0527;SAS_AF=0.0225;AA=C|||;VT=SNP
7	133040106	rs111505312	A	G	100	PASS	AC=62;AF=0.0123802;AN=5008;NS=2504;DP=18545;EAS_AF=0;AMR_AF=0.0173;AFR_AF=0.0008;EUR_AF=0.0437;SAS_AF=0.0051;AA=A|||;VT=SNP
7	133041944	rs17167039	C	T	100	PASS	AC=1541;AF=0.307708;AN=5008;NS=2504;DP=18427;EAS_AF=0.1756;AMR_AF=0.2061;AFR_AF=0.5113;EUR_AF=0.2326;SAS_AF=0.318;AA=C|||;VT=SNP
7	133042768	rs1149562	G	T	100	PASS	AC=1584;AF=0.316294;AN=5008;NS=2504;DP=16693;EAS_AF=0.5308;AMR_AF=0.5548;AFR_AF=0.0363;EUR_AF=0.4076;SAS_AF=0.2106;AA=G|||;VT=SNP
7	133043996	rs7808008	C	T	100	PASS	AC=1568;AF=0.313099;AN=5008;NS=2504;DP=16655;EAS_AF=0.1756;AMR_AF=0.2061;AFR_AF=0.5333;EUR_AF=0.2316;SAS_AF=0.317;AA=T|||;VT=SNP
7	133044130	rs7808300	C	T	100	PASS	AC=1721;AF=0.34365;AN=5008;NS=2504;DP=17053;EAS_AF=0.1756;AMR_AF=0.2176;AFR_AF=0.6369;EUR_AF=0.2336;SAS_AF=0.3231;AA=T|||;VT=SNP
7	133045944	rs1149560	G	A	100	PASS	AC=3306;AF=0.660144;AN=5008;NS=2504;DP=17221;EAS_AF=0.8234;AMR_AF=0.781;AFR_AF=0.3873;EUR_AF=0.7505;SAS_AF=0.682;AA=G|||;VT=SNP
7	133047756	rs1149558	T	C	100	PASS	AC=1634;AF=0.326278;AN=5008;NS=2504;DP=17259;EAS_AF=0.5625;AMR_AF=0.5576;AFR_AF=0.0363;EUR_AF=0.4175;SAS_AF=0.2168;AA=T|||;VT=SNP
7	133048124	rs138069713	A	G	100	PASS	AC=17;AF=0.00339457;AN=5008;NS=2504;DP=16888;EAS_AF=0;AMR_AF=0.0086;AFR_AF=0;EUR_AF=0.0109;SAS_AF=0;AA=A|||;VT=SNP
7	133050767	rs12537119	A	G	100	PASS	AC=1156;AF=0.230831;AN=5008;NS=2504;DP=17566;EAS_AF=0.129;AMR_AF=0.1772;AFR_AF=0.2882;EUR_AF=0.2247;SAS_AF=0.3027;AA=A|||;VT=SNP
7	133052386	rs745593	C	T	100	PASS	AC=1528;AF=0.305112;AN=5008;NS=2504;DP=19594;EAS_AF=0.1756;AMR_AF=0.2061;AFR_AF=0.5;EUR_AF=0.2326;SAS_AF=0.32;AA=C|||;VT=SNP
7	133053154	rs12534801	A	C	100	PASS	AC=1157;AF=0.23103;AN=5008;NS=2504;DP=18294;EAS_AF=0.131;AMR_AF=0.1758;AFR_AF=0.2882;EUR_AF=0.2247;SAS_AF=0.3027;AA=A|||;VT=SNP
7	133054712	rs6950324	T	C	100	PASS	AC=3356;AF=0.670128;AN=5008;NS=2504;DP=11169;EAS_AF=0.4861;AMR_AF=0.451;AFR_AF=0.8767;EUR_AF=0.6074;SAS_AF=0.8006;AA=C|||;VT=SNP
7	133054720	rs13223275	A	G	100	PASS	AC=1117;AF=0.223043;AN=5008;NS=2504;DP=10831;EAS_AF=0.2361;AMR_AF=0.1383;AFR_AF=0.1324;EUR_AF=0.2654;SAS_AF=0.3487;AA=A|||;VT=SNP
7	133055082	rs1149557	C	T	100	PASS	AC=1565;AF=0.3125;AN=5008;NS=2504;DP=10424;EAS_AF=0.5407;AMR_AF=0.5432;AFR_AF=0.0295;EUR_AF=0.3857;SAS_AF=0.2209;AA=C|||;VT=SNP
7	133055114	rs73148941	T	A	100	PASS	AC=113;AF=0.0225639;AN=5008;NS=2504;DP=12350;EAS_AF=0;AMR_AF=0.0245;AFR_AF=0.0008;EUR_AF=0.0696;SAS_AF=0.0256;AA=T|||;VT=SNP
7	133055603	rs6973256	C	T	100	PASS	AC=3281;AF=0.655152;AN=5008;NS=2504;DP=18968;EAS_AF=0.4494;AMR_AF=0.438;AFR_AF=0.8828;EUR_AF=0.5855;SAS_AF=0.7853;AA=T|||;VT=SNP
7	133058852	rs150230441	T	C	100	PASS	AC=20;AF=0.00399361;AN=5008;NS=2504;DP=20950;EAS_AF=0;AMR_AF=0.0072;AFR_AF=0.0015;EUR_AF=0.0109;SAS_AF=0.002;AA=T|||;VT=SNP
7	133060524	rs146118865	C	T	100	PASS	AC=21;AF=0.00419329;AN=5008;NS=2504;DP=15511;EAS_AF=0;AMR_AF=0.0086;AFR_AF=0;EUR_AF=0.0139;SAS_AF=0.001;AA=C|||;VT=SNP
7	133060536	rs17575985	T	C	100	PASS	AC=662;AF=0.132188;AN=5008;NS=2504;DP=15437;EAS_AF=0.0724;AMR_AF=0.1138;AFR_AF=0.0098;EUR_AF=0.2406;SAS_AF=0.2607;AA=T|||;VT=SNP
7	133062665	rs1149555	G	A	100	PASS	AC=4487;AF=0.895966;AN=5008;NS=2504;DP=18030;EAS_AF=0.9345;AMR_AF=0.8963;AFR_AF=0.9092;EUR_AF=0.8121;SAS_AF=0.9243;AA=A|||;VT=SNP
7	133063456	rs73148945	A	G	100	PASS	AC=241;AF=0.048123;AN=5008;NS=2504;DP=14740;EAS_AF=0.005;AMR_AF=0.0562;AFR_AF=0.0083;EUR_AF=0.0934;SAS_AF=0.0941;AA=A|||;VT=SNP
7	133064576	rs11766665	A	G	100	PASS	AC=828;AF=0.165335;AN=5008;NS=2504;DP=15377;EAS_AF=0.121;AMR_AF=0.1037;AFR_AF=0.2103;EUR_AF=0.1243;SAS_AF=0.2362;AA=A|||;VT=SNP
7	133064886	rs1247708	T	C	100	PASS	AC=4332;AF=0.865016;AN=5008;NS=2504;DP=10267;EAS_AF=0.9435;AMR_AF=0.8847;AFR_AF=0.7905;EUR_AF=0.8161;SAS_AF=0.9213;AA=T|||;VT=SNP
7	133066224	rs187051347	G	A	100	PASS	AC=21;AF=0.00419329;AN=5008;NS=2504;DP=17871;EAS_AF=0.001;AMR_AF=0.0043;AFR_AF=0;EUR_AF=0.0169;SAS_AF=0;AA=G|||;VT=SNP
7	133066514	rs17576069	A	G	100	PASS	AC=446;AF=0.0890575;AN=5008;NS=2504;DP=20667;EAS_AF=0.0565;AMR_AF=0.1023;AFR_AF=0.0477;EUR_AF=0.1839;SAS_AF=0.0716;AA=A|||;VT=SNP
7	133068269	rs17167059	A	G	100	PASS	AC=15;AF=0.00299521;AN=5008;NS=2504;DP=19250;EAS_AF=0;AMR_AF=0;AFR_AF=0.0008;EUR_AF=0.0129;SAS_AF=0.001;AA=A|||;VT=SNP
7	133069285	rs1628880	T	A	100	PASS	AC=4499;AF=0.898363;AN=5008;NS=2504;DP=19576;EAS_AF=0.9405;AMR_AF=0.8948;AFR_AF=0.91;EUR_AF=0.8161;SAS_AF=0.9264;AA=A|||;VT=SNP
7	133069682	rs11765450	C	T	100	PASS	AC=442;AF=0.0882588;AN=5008;NS=2504;DP=19141;EAS_AF=0.0585;AMR_AF=0.1037;AFR_AF=0.0431;EUR_AF=0.1839;SAS_AF=0.0706;AA=C|||;VT=SNP
7	133069837	rs73148951	T	C	100	PASS	AC=30;AF=0.00599042;AN=5008;NS=2504;DP=20890;EAS_AF=0;AMR_AF=0.0086;AFR_AF=0;EUR_AF=0.0179;SAS_AF=0.0061;AA=T|||;VT=SNP
7	133074183	rs145579503	C	T	100	PASS	AC=29;AF=0.00579073;AN=5008;NS=2504;DP=14798;EAS_AF=0;AMR_AF=0.0043;AFR_AF=0;EUR_AF=0.0199;SAS_AF=0.0061;AA=C|||;VT=SNP
7	133074480	rs1149552	G	A	100	PASS	AC=1566;AF=0.3127;AN=5008;NS=2504;DP=16733;EAS_AF=0.498;AMR_AF=0.5461;AFR_AF=0.0658;EUR_AF=0.3419;SAS_AF=0.2597;AA=G|||;VT=SNP
7	133074763	rs1149551	C	T	100	PASS	AC=4488;AF=0.896166;AN=5008;NS=2504;DP=19764;EAS_AF=0.9355;AMR_AF=0.8934;AFR_AF=0.9092;EUR_AF=0.8121;SAS_AF=0.9264;AA=T|||;VT=SNP
7	133076862	rs11562036	T	C	100	PASS	AC=1307;AF=0.260982;AN=5008;NS=2504;DP=18799;EAS_AF=0.2837;AMR_AF=0.1974;AFR_AF=0.1021;EUR_AF=0.341;SAS_AF=0.4151;AA=T|||;VT=SNP
7	133076885	rs11562037	T	C	100	PASS	AC=1476;AF=0.294728;AN=5008;NS=2504;DP=18415;EAS_AF=0.3204;AMR_AF=0.2089;AFR_AF=0.1906;EUR_AF=0.341;SAS_AF=0.4223;AA=T|||;VT=SNP
7	133077955	rs1149550	C	T	100	PASS	AC=2543;AF=0.507788;AN=5008;NS=2504;DP=19884;EAS_AF=0.6131;AMR_AF=0.6571;AFR_AF=0.3865;EUR_AF=0.4672;SAS_AF=0.499;AA=C|||;VT=SNP
7	133078353	rs13225814	G	T	100	PASS	AC=640;AF=0.127796;AN=5008;NS=2504;DP=16847;EAS_AF=0.0734;AMR_AF=0.1095;AFR_AF=0.0098;EUR_AF=0.2366;SAS_AF=0.2444;AA=G|||;VT=SNP
7	133079617	rs76000060	A	T	100	PASS	AC=22;AF=0.00439297;AN=5008;NS=2504;DP=15942;EAS_AF=0;AMR_AF=0.0014;AFR_AF=0.0015;EUR_AF=0.0089;SAS_AF=0.0102;AA=A|||;VT=SNP
7	133081470	rs6949831	G	C	100	PASS	AC=4488;AF=0.896166;AN=5008;NS=2504;DP=20777;EAS_AF=0.9435;AMR_AF=0.8963;AFR_AF=0.8986;EUR_AF=0.8141;SAS_AF=0.9284;AA=C|||;VT=SNP
7	133081810	rs10281827	A	G	100	PASS	AC=1493;AF=0.298123;AN=5008;NS=2504;DP=19195;EAS_AF=0.3194;AMR_AF=0.2075;AFR_AF=0.202;EUR_AF=0.3439;SAS_AF=0.4233;AA=A|||;VT=SNP
7	133083234	rs17654334	C	T	100	PASS	AC=453;AF=0.0904553;AN=5008;NS=2504;DP=20009;EAS_AF=0.0585;AMR_AF=0.1052;AFR_AF=0.0477;EUR_AF=0.1879;SAS_AF=0.0706;AA=C|||;VT=SNP
7	133083504	rs1364503	T	C	100	PASS	AC=4499;AF=0.898363;AN=5008;NS=2504;DP=17867;EAS_AF=0.9415;AMR_AF=0.8934;AFR_AF=0.91;EUR_AF=0.8131;SAS_AF=0.9294;AA=C|||;VT=SNP
7	133084031	rs6974618	C	A	100	PASS	AC=1622;AF=0.323882;AN=5008;NS=2504;DP=16435;EAS_AF=0.3185;AMR_AF=0.2161;AFR_AF=0.2943;EUR_AF=0.3429;SAS_AF=0.4264;AA=C|||;VT=SNP
7	133085513	rs142527246	C	G	100	PASS	AC=41;AF=0.0081869;AN=5008;NS=2504;DP=18086;EAS_AF=0;AMR_AF=0.0072;AFR_AF=0.0008;EUR_AF=0.0268;SAS_AF=0.0082;AA=C|||;VT=SNP
7	133087379	rs138127577	A	T	100	PASS	AC=19;AF=0.00379393;AN=5008;NS=2504;DP=17809;EAS_AF=0;AMR_AF=0.0086;AFR_AF=0;EUR_AF=0.0129;SAS_AF=0;AA=A|||;VT=SNP
7	133088039	rs6978272	T	A	100	PASS	AC=984;AF=0.196486;AN=5008;NS=2504;DP=20934;EAS_AF=0.12;AMR_AF=0.111;AFR_AF=0.323;EUR_AF=0.1262;SAS_AF=0.2372;AA=T|||;VT=SNP
7	133089758	rs13238007	T	A	100	PASS	AC=4313;AF=0.861222;AN=5008;NS=2504;DP=15240;EAS_AF=0.9415;AMR_AF=0.8775;AFR_AF=0.789;EUR_AF=0.8091;SAS_AF=0.9182;AA=T|||;VT=SNP
7	133092081	rs4728283	C	A	100	PASS	AC=2615;AF=0.522165;AN=5008;NS=2504;DP=20617;EAS_AF=0.621;AMR_AF=0.6542;AFR_AF=0.438;EUR_AF=0.4662;SAS_AF=0.498;AA=A|||;VT=SNP
7	133092278	rs6951416	A	G	100	PASS	AC=1885;AF=0.376398;AN=5008;NS=2504;DP=19335;EAS_AF=0.3204;AMR_AF=0.2435;AFR_AF=0.4599;EUR_AF=0.3608;SAS_AF=0.4315;AA=A|||;VT=SNP
7	133092323	rs78845966	G	A	100	PASS	AC=69;AF=0.013778;AN=5008;NS=2504;DP=18200;EAS_AF=0;AMR_AF=0.0202;AFR_AF=0.0023;EUR_AF=0.0447;SAS_AF=0.0072;AA=G|||;VT=SNP
7	133094348	rs2059374	T	C	100	PASS	AC=4379;AF=0.874401;AN=5008;NS=2504;DP=18736;EAS_AF=0.9425;AMR_AF=0.889;AFR_AF=0.8079;EUR_AF=0.828;SAS_AF=0.9315;AA=T|||;VT=SNP
7	133096654	rs17595753	T	G	100	PASS	AC=42;AF=0.00838658;AN=5008;NS=2504;DP=20677;EAS_AF=0;AMR_AF=0.0072;AFR_AF=0.0008;EUR_AF=0.0278;SAS_AF=0.0082;AA=T|||;VT=SNP
7	133096940	rs77095462	C	T	100	PASS	AC=21;AF=0.00419329;AN=5008;NS=2504;DP=16981;EAS_AF=0;AMR_AF=0.0014;AFR_AF=0.0008;EUR_AF=0.0089;SAS_AF=0.0102;AA=C|||;VT=SNP
7	133096944	rs145406815	G	A	100	PASS	AC=16;AF=0.00319489;AN=5008;NS=2504;DP=16989;EAS_AF=0;AMR_AF=0.0043;AFR_AF=0;EUR_AF=0.0129;SAS_AF=0;AA=G|||;VT=SNP
7	133097746	rs141380179	T	C	100	PASS	AC=11;AF=0.00219649;AN=5008;NS=2504;DP=17096;EAS_AF=0;AMR_AF=0.0043;AFR_AF=0.0008;EUR_AF=0.006;SAS_AF=0.001;AA=T|||;VT=SNP
7	133099277	rs1345939	A	G	100	PASS	AC=4349;AF=0.868411;AN=5008;NS=2504;DP=17732;EAS_AF=0.9435;AMR_AF=0.8818;AFR_AF=0.8086;EUR_AF=0.8121;SAS_AF=0.9202;AA=A|||;VT=SNP
7	133100276	rs62472376	T	C	100	PASS	AC=405;AF=0.0808706;AN=5008;NS=2504;DP=20070;EAS_AF=0.0575;AMR_AF=0.1052;AFR_AF=0.0068;EUR_AF=0.1948;SAS_AF=0.0706;AA=T|||;VT=SNP
7	133101721	rs17167070	A	G	100	PASS	AC=539;AF=0.107628;AN=5008;NS=2504;DP=22377;EAS_AF=0.122;AMR_AF=0.0764;AFR_AF=0.0053;EUR_AF=0.1213;SAS_AF=0.2393;AA=A|||;VT=SNP
7	133101938	rs187489248	C	T	100	PASS	AC=16;AF=0.00319489;AN=5008;NS=2504;DP=20112;EAS_AF=0;AMR_AF=0.0101;AFR_AF=0.0008;EUR_AF=0.006;SAS_AF=0.002;AA=C|||;VT=SNP
7	133102282	rs4731951	G	T	100	PASS	AC=4493;AF=0.897165;AN=5008;NS=2504;DP=18973;EAS_AF=0.9444;AMR_AF=0.8905;AFR_AF=0.9085;EUR_AF=0.8121;SAS_AF=0.9254;AA=T|||;VT=SNP
7	133102295	rs4728284	A	T	100	PASS	AC=448;AF=0.0894569;AN=5008;NS=2504;DP=19179;EAS_AF=0.0565;AMR_AF=0.1066;AFR_AF=0.0439;EUR_AF=0.1879;SAS_AF=0.0716;AA=A|||;VT=SNP
7	133102328	rs4731952	A	G	100	PASS	AC=4135;AF=0.825679;AN=5008;NS=2504;DP=19672;EAS_AF=0.9444;AMR_AF=0.8689;AFR_AF=0.6536;EUR_AF=0.8101;SAS_AF=0.9213;AA=A|||;VT=SNP
7	133102708	rs62472377	A	G	100	PASS	AC=27;AF=0.00539137;AN=5008;NS=2504;DP=17772;EAS_AF=0;AMR_AF=0.0115;AFR_AF=0.0053;EUR_AF=0.0089;SAS_AF=0.0031;AA=A|||;VT=SNP
7	133103048	rs4731953	G	A	100	PASS	AC=1284;AF=0.25639;AN=5008;NS=2504;DP=20339;EAS_AF=0.495;AMR_AF=0.5;AFR_AF=0.0166;EUR_AF=0.2505;SAS_AF=0.1677;AA=G|||;VT=SNP
7	133103589	rs7778778	G	A	100	PASS	AC=4476;AF=0.89377;AN=5008;NS=2504;DP=20047;EAS_AF=0.9425;AMR_AF=0.8919;AFR_AF=0.8964;EUR_AF=0.8121;SAS_AF=0.9254;AA=A|||;VT=SNP
7	133104117	rs7783217	G	C	100	PASS	AC=1467;AF=0.292931;AN=5008;NS=2504;DP=22136;EAS_AF=0.3185;AMR_AF=0.2061;AFR_AF=0.1906;EUR_AF=0.3419;SAS_AF=0.4162;AA=G|||;VT=SNP
7	133104549	rs1424587	G	T	100	PASS	AC=2638;AF=0.526757;AN=5008;NS=2504;DP=15114;EAS_AF=0.622;AMR_AF=0.6599;AFR_AF=0.4501;EUR_AF=0.4652;SAS_AF=0.501;AA=T|||;VT=SNP
7	133104569	rs9649587	A	C	100	PASS	AC=1480;AF=0.295527;AN=5008;NS=2504;DP=13926;EAS_AF=0.3204;AMR_AF=0.2061;AFR_AF=0.1967;EUR_AF=0.3429;SAS_AF=0.4182;AA=A|||;VT=SNP
7	133104588	rs4596592	C	T	100	PASS	AC=4472;AF=0.892971;AN=5008;NS=2504;DP=13001;EAS_AF=0.9425;AMR_AF=0.8905;AFR_AF=0.8949;EUR_AF=0.8121;SAS_AF=0.9243;AA=T|||;VT=SNP
7	133104617	rs2345073	G	A	100	PASS	AC=2621;AF=0.523363;AN=5008;NS=2504;DP=13892;EAS_AF=0.622;AMR_AF=0.6571;AFR_AF=0.438;EUR_AF=0.4672;SAS_AF=0.5;AA=G|||;VT=SNP
7	133105815	rs12540212	A	G	100	PASS	AC=833;AF=0.166334;AN=5008;NS=2504;DP=20494;EAS_AF=0.121;AMR_AF=0.1052;AFR_AF=0.208;EUR_AF=0.1262;SAS_AF=0.2413;AA=A|||;VT=SNP
7	133106088	rs10954415	G	T	100	PASS	AC=2624;AF=0.523962;AN=5008;NS=2504;DP=20302;EAS_AF=0.622;AMR_AF=0.6585;AFR_AF=0.4395;EUR_AF=0.4652;SAS_AF=0.502;AA=G|||;VT=SNP
7	133106199	rs10488164	A	G	100	PASS	AC=1504;AF=0.300319;AN=5008;NS=2504;DP=20092;EAS_AF=0.3214;AMR_AF=0.2075;AFR_AF=0.2118;EUR_AF=0.3439;SAS_AF=0.4192;AA=A|||;VT=SNP
7	133107639	rs16874302	G	C	100	PASS	AC=2574;AF=0.513978;AN=5008;NS=2504;DP=13029;EAS_AF=0.624;AMR_AF=0.6556;AFR_AF=0.3941;EUR_AF=0.4642;SAS_AF=0.5133;AA=G|||;VT=SNP
7	133108547	rs7803848	C	T	100	PASS	AC=1850;AF=0.369409;AN=5008;NS=2504;DP=13184;EAS_AF=0.3175;AMR_AF=0.2334;AFR_AF=0.4743;EUR_AF=0.3439;SAS_AF=0.4039;AA=C|||;VT=SNP
7	133108810	rs6975722	C	G	100	PASS	AC=4124;AF=0.823482;AN=5008;NS=2504;DP=17376;EAS_AF=0.9425;AMR_AF=0.866;AFR_AF=0.6505;EUR_AF=0.8072;SAS_AF=0.9213;AA=C|||;VT=SNP
7	133108979	rs62472378	T	C	100	PASS	AC=400;AF=0.0798722;AN=5008;NS=2504;DP=18043;EAS_AF=0.0575;AMR_AF=0.1023;AFR_AF=0.0068;EUR_AF=0.1909;SAS_AF=0.0716;AA=T|||;VT=SNP
7	133109116	rs6976440	G	A	100	PASS	AC=4123;AF=0.823283;AN=5008;NS=2504;DP=18402;EAS_AF=0.9425;AMR_AF=0.866;AFR_AF=0.6498;EUR_AF=0.8072;SAS_AF=0.9213;AA=G|||;VT=SNP
7	133109298	rs10262548	G	A	100	PASS	AC=4124;AF=0.823482;AN=5008;NS=2504;DP=19171;EAS_AF=0.9425;AMR_AF=0.866;AFR_AF=0.6505;EUR_AF=0.8072;SAS_AF=0.9213;AA=G|||;VT=SNP
7	133110207	rs4728285	A	T	100	PASS	AC=4123;AF=0.823283;AN=5008;NS=2504;DP=17787;EAS_AF=0.9425;AMR_AF=0.866;AFR_AF=0.6505;EUR_AF=0.8062;SAS_AF=0.9213;AA=A|||;VT=SNP
7	133112200	rs17596283	G	A	100	PASS	AC=175;AF=0.0349441;AN=5008;NS=2504;DP=20826;EAS_AF=0;AMR_AF=0.0634;AFR_AF=0.0038;EUR_AF=0.1113;SAS_AF=0.0143;AA=G|||;VT=SNP
7	133112480	rs118066327	G	A	100	PASS	AC=50;AF=0.00998403;AN=5008;NS=2504;DP=18743;EAS_AF=0.0258;AMR_AF=0.013;AFR_AF=0.0015;EUR_AF=0.0089;SAS_AF=0.0041;AA=G|||;VT=SNP
7	133113940	rs34804838	A	G	100	PASS	AC=11;AF=0.00219649;AN=5008;NS=2504;DP=15690;EAS_AF=0;AMR_AF=0;AFR_AF=0.0008;EUR_AF=0.0099;SAS_AF=0;AA=A|||;VT=SNP
7	133113977	rs12707089	G	T	100	PASS	AC=645;AF=0.128794;AN=5008;NS=2504;DP=15954;EAS_AF=0.0734;AMR_AF=0.1066;AFR_AF=0.0098;EUR_AF=0.2396;SAS_AF=0.2485;AA=G|||;VT=SNP
7	133114255	rs4728286	A	G	100	PASS	AC=2566;AF=0.51238;AN=5008;NS=2504;DP=17447;EAS_AF=0.624;AMR_AF=0.6571;AFR_AF=0.3933;EUR_AF=0.4652;SAS_AF=0.5041;AA=A|||;VT=SNP
7	133114257	rs4728287	T	C	100	PASS	AC=4130;AF=0.824681;AN=5008;NS=2504;DP=17494;EAS_AF=0.9425;AMR_AF=0.8703;AFR_AF=0.6513;EUR_AF=0.8091;SAS_AF=0.9213;AA=T|||;VT=SNP
7	133114913	rs12537773	G	A	100	PASS	AC=2560;AF=0.511182;AN=5008;NS=2504;DP=19571;EAS_AF=0.624;AMR_AF=0.6556;AFR_AF=0.3926;EUR_AF=0.4642;SAS_AF=0.501;AA=G|||;VT=SNP
7	133115163	rs12707090	G	A	100	PASS	AC=1303;AF=0.260184;AN=5008;NS=2504;DP=17552;EAS_AF=0.2827;AMR_AF=0.1974;AFR_AF=0.1014;EUR_AF=0.3429;SAS_AF=0.411;AA=G|||;VT=SNP
7	133116871	rs17167076	C	T	100	PASS	AC=1290;AF=0.257588;AN=5008;NS=2504;DP=16520;EAS_AF=0.5;AMR_AF=0.4914;AFR_AF=0.0174;EUR_AF=0.2445;SAS_AF=0.18;AA=C|||;VT=SNP
7	133117488	rs7786489	A	G	100	PASS	AC=4127;AF=0.824081;AN=5008;NS=2504;DP=19194;EAS_AF=0.9425;AMR_AF=0.866;AFR_AF=0.652;EUR_AF=0.8082;SAS_AF=0.9213;AA=A|||;VT=SNP
7	133117960	rs2059375	T	C	100	PASS	AC=4126;AF=0.823882;AN=5008;NS=2504;DP=19826;EAS_AF=0.9425;AMR_AF=0.8689;AFR_AF=0.6498;EUR_AF=0.8082;SAS_AF=0.9213;AA=T|||;VT=SNP
7	133118553	rs2059376	A	G	100	PASS	AC=4125;AF=0.823682;AN=5008;NS=2504;DP=19540;EAS_AF=0.9425;AMR_AF=0.8689;AFR_AF=0.6498;EUR_AF=0.8072;SAS_AF=0.9213;AA=A|||;VT=SNP
7	133120852	rs718656	C	T	100	PASS	AC=4126;AF=0.823882;AN=5008;NS=2504;DP=15577;EAS_AF=0.9425;AMR_AF=0.866;AFR_AF=0.6513;EUR_AF=0.8082;SAS_AF=0.9213;AA=C|||;VT=SNP
7	133121695	rs4728288	A	G	100	PASS	AC=4127;AF=0.824081;AN=5008;NS=2504;DP=14384;EAS_AF=0.9425;AMR_AF=0.8689;AFR_AF=0.6505;EUR_AF=0.8082;SAS_AF=0.9213;AA=A|||;VT=SNP
7	133121821	rs118100329	G	C	100	PASS	AC=41;AF=0.0081869;AN=5008;NS=2504;DP=14756;EAS_AF=0;AMR_AF=0.0086;AFR_AF=0.0008;EUR_AF=0.0169;SAS_AF=0.0174;AA=G|||;VT=SNP
7	133122342	rs3919590	A	G	100	PASS	AC=4126;AF=0.823882;AN=5008;NS=2504;DP=17630;EAS_AF=0.9425;AMR_AF=0.8689;AFR_AF=0.6505;EUR_AF=0.8072;SAS_AF=0.9213;AA=A|||;VT=SNP
7	133122742	rs13241734	C	G	100	PASS	AC=1297;AF=0.258986;AN=5008;NS=2504;DP=17331;EAS_AF=0.2827;AMR_AF=0.1974;AFR_AF=0.0998;EUR_AF=0.341;SAS_AF=0.409;AA=C|||;VT=SNP
7	133122821	rs10276144	C	G	100	PASS	AC=4521;AF=0.902756;AN=5008;NS=2504;DP=16412;EAS_AF=0.9425;AMR_AF=0.8948;AFR_AF=0.9289;EUR_AF=0.8091;SAS_AF=0.9284;AA=G|||;VT=SNP
7	133123204	rs11772553	G	A	100	PASS	AC=455;AF=0.0908546;AN=5008;NS=2504;DP=17855;EAS_AF=0.0575;AMR_AF=0.1037;AFR_AF=0.0477;EUR_AF=0.1909;SAS_AF=0.0716;AA=G|||;VT=SNP
7	133123294	rs9649045	T	C	100	PASS	AC=4519;AF=0.902356;AN=5008;NS=2504;DP=17610;EAS_AF=0.9415;AMR_AF=0.8948;AFR_AF=0.9289;EUR_AF=0.8082;SAS_AF=0.9284;AA=C|||;VT=SNP
7	133123616	rs11766325	A	C	100	PASS	AC=451;AF=0.0900559;AN=5008;NS=2504;DP=20312;EAS_AF=0.0575;AMR_AF=0.1066;AFR_AF=0.0431;EUR_AF=0.1909;SAS_AF=0.0716;AA=A|||;VT=SNP
7	133126589	rs7805858	G	T	100	PASS	AC=1863;AF=0.372005;AN=5008;NS=2504;DP=20693;EAS_AF=0.3185;AMR_AF=0.2305;AFR_AF=0.4841;EUR_AF=0.3429;SAS_AF=0.4059;AA=t|||;VT=SNP
7	133128127	rs7798283	T	G	100	PASS	AC=259;AF=0.0517173;AN=5008;NS=2504;DP=19542;EAS_AF=0.001;AMR_AF=0.085;AFR_AF=0.0076;EUR_AF=0.1581;SAS_AF=0.0307;AA=T|||;VT=SNP
7	133128797	rs17655422	C	G	100	PASS	AC=42;AF=0.00838658;AN=5008;NS=2504;DP=21548;EAS_AF=0;AMR_AF=0.0072;AFR_AF=0.0008;EUR_AF=0.0278;SAS_AF=0.0082;AA=C|||;VT=SNP
7	133130178	rs6956293	C	T	100	PASS	AC=4095;AF=0.817692;AN=5008;NS=2504;DP=17309;EAS_AF=0.9524;AMR_AF=0.8617;AFR_AF=0.6475;EUR_AF=0.7843;SAS_AF=0.9121;AA=C|||;VT=SNP
7	133130480	rs117393465	G	C	100	PASS	AC=35;AF=0.00698882;AN=5008;NS=2504;DP=18257;EAS_AF=0;AMR_AF=0.0043;AFR_AF=0;EUR_AF=0.0229;SAS_AF=0.0092;AA=G|||;VT=SNP
7	133130566	rs113786846	G	T	100	PASS	AC=277;AF=0.0553115;AN=5008;NS=2504;DP=17662;EAS_AF=0.004;AMR_AF=0.0533;AFR_AF=0.0507;EUR_AF=0.0865;SAS_AF=0.0838;AA=G|||;VT=SNP
7	133130618	rs117811746	A	C	100	PASS	AC=58;AF=0.0115815;AN=5008;NS=2504;DP=17708;EAS_AF=0;AMR_AF=0.0086;AFR_AF=0.0098;EUR_AF=0.0239;SAS_AF=0.0153;AA=A|||;VT=SNP
7	133130940	rs6961517	G	T	100	PASS	AC=1456;AF=0.290735;AN=5008;NS=2504;DP=17754;EAS_AF=0.3204;AMR_AF=0.2032;AFR_AF=0.2073;EUR_AF=0.3181;SAS_AF=0.407;AA=G|||;VT=SNP
7	133131298	rs6961764	C	A	100	PASS	AC=2621;AF=0.523363;AN=5008;NS=2504;DP=15428;EAS_AF=0.619;AMR_AF=0.6585;AFR_AF=0.4418;EUR_AF=0.4652;SAS_AF=0.499;AA=C|||;VT=SNP
7	133133008	rs1946301	T	C	100	PASS	AC=4122;AF=0.823083;AN=5008;NS=2504;DP=19111;EAS_AF=0.9415;AMR_AF=0.866;AFR_AF=0.6498;EUR_AF=0.8072;SAS_AF=0.9213;AA=T|||;VT=SNP
7	133133974	rs6467490	A	C	100	PASS	AC=4127;AF=0.824081;AN=5008;NS=2504;DP=16820;EAS_AF=0.9425;AMR_AF=0.8689;AFR_AF=0.6513;EUR_AF=0.8072;SAS_AF=0.9213;AA=A|||;VT=SNP
7	133135115	rs151258905	C	G	100	PASS	AC=42;AF=0.00838658;AN=5008;NS=2504;DP=17041;EAS_AF=0;AMR_AF=0.0072;AFR_AF=0.0008;EUR_AF=0.0278;SAS_AF=0.0082;AA=C|||;VT=SNP
7	133135206	rs7788086	C	T	100	PASS	AC=1458;AF=0.291134;AN=5008;NS=2504;DP=17687;EAS_AF=0.3224;AMR_AF=0.1916;AFR_AF=0.2042;EUR_AF=0.3241;SAS_AF=0.4131;AA=C|||;VT=SNP
7	133135373	rs13240997	C	A	100	PASS	AC=1303;AF=0.260184;AN=5008;NS=2504;DP=18908;EAS_AF=0.2857;AMR_AF=0.1816;AFR_AF=0.1248;EUR_AF=0.3241;SAS_AF=0.407;AA=C|||;VT=SNP
7	133135497	rs17596858	T	C	100	PASS	AC=542;AF=0.108227;AN=5008;NS=2504;DP=19752;EAS_AF=0.119;AMR_AF=0.0764;AFR_AF=0.0061;EUR_AF=0.1272;SAS_AF=0.2382;AA=T|||;VT=SNP
7	133135507	rs13241123	A	T	100	PASS	AC=1306;AF=0.260783;AN=5008;NS=2504;DP=19813;EAS_AF=0.2867;AMR_AF=0.1816;AFR_AF=0.1263;EUR_AF=0.3241;SAS_AF=0.407;AA=A|||;VT=SNP
7	133135776	rs17167087	G	T	100	PASS	AC=2665;AF=0.532149;AN=5008;NS=2504;DP=18712;EAS_AF=0.619;AMR_AF=0.6744;AFR_AF=0.4463;EUR_AF=0.4831;SAS_AF=0.5082;AA=G|||;VT=SNP
7	133136872	rs12538505	T	C	100	PASS	AC=2671;AF=0.533347;AN=5008;NS=2504;DP=16307;EAS_AF=0.624;AMR_AF=0.6744;AFR_AF=0.4455;EUR_AF=0.4831;SAS_AF=0.5102;AA=T|||;VT=SNP
7	133136919	rs12530513	A	G	100	PASS	AC=981;AF=0.195887;AN=5008;NS=2504;DP=16629;EAS_AF=0.121;AMR_AF=0.1095;AFR_AF=0.3238;EUR_AF=0.1262;SAS_AF=0.2331;AA=A|||;VT=SNP
7	133137644	rs10488165	T	C	100	PASS	AC=1617;AF=0.322883;AN=5008;NS=2504;DP=18698;EAS_AF=0.502;AMR_AF=0.5605;AFR_AF=0.0703;EUR_AF=0.3559;SAS_AF=0.2771;AA=T|||;VT=SNP
7	133137867	rs1345938	T	C	100	PASS	AC=1448;AF=0.289137;AN=5008;NS=2504;DP=19126;EAS_AF=0.3194;AMR_AF=0.1916;AFR_AF=0.2005;EUR_AF=0.3241;SAS_AF=0.411;AA=T|||;VT=SNP
7	133138464	rs1946302	A	G	100	PASS	AC=2676;AF=0.534345;AN=5008;NS=2504;DP=15877;EAS_AF=0.624;AMR_AF=0.6744;AFR_AF=0.444;EUR_AF=0.4841;SAS_AF=0.5164;AA=A|||;VT=SNP
7	133138480	rs1946303	T	G	100	PASS	AC=4520;AF=0.902556;AN=5008;NS=2504;DP=15982;EAS_AF=0.9425;AMR_AF=0.8948;AFR_AF=0.9281;EUR_AF=0.8091;SAS_AF=0.9284;AA=G|||;VT=SNP
7	133138760	rs147728308	T	C	100	PASS	AC=51;AF=0.0101837;AN=5008;NS=2504;DP=15605;EAS_AF=0;AMR_AF=0.0144;AFR_AF=0;EUR_AF=0.0348;SAS_AF=0.0061;AA=T|||;VT=SNP
7	133138761	rs6467491	A	G	100	PASS	AC=1453;AF=0.290136;AN=5008;NS=2504;DP=15613;EAS_AF=0.3204;AMR_AF=0.1945;AFR_AF=0.208;EUR_AF=0.3241;SAS_AF=0.4029;AA=A|||;VT=SNP
7	133139713	rs6467492	T	C	100	PASS	AC=4520;AF=0.902556;AN=5008;NS=2504;DP=13161;EAS_AF=0.9425;AMR_AF=0.8948;AFR_AF=0.9281;EUR_AF=0.8091;SAS_AF=0.9284;AA=T|||;VT=SNP
7	133140918	rs958408	A	G	100	PASS	AC=4127;AF=0.824081;AN=5008;NS=2504;DP=20110;EAS_AF=0.9425;AMR_AF=0.8689;AFR_AF=0.6513;EUR_AF=0.8072;SAS_AF=0.9213;AA=A|||;VT=SNP
7	133141695	rs62469960	A	G	100	PASS	AC=456;AF=0.0910543;AN=5008;NS=2504;DP=20808;EAS_AF=0.0575;AMR_AF=0.1052;AFR_AF=0.0477;EUR_AF=0.1909;SAS_AF=0.0716;AA=A|||;VT=SNP
7	133144036	rs148416854	A	G	100	PASS	AC=29;AF=0.00579073;AN=5008;NS=2504;DP=17664;EAS_AF=0;AMR_AF=0.0058;AFR_AF=0;EUR_AF=0.0179;SAS_AF=0.0072;AA=A|||;VT=SNP
7	133146663	rs7785217	C	T	100	PASS	AC=2636;AF=0.526358;AN=5008;NS=2504;DP=16662;EAS_AF=0.62;AMR_AF=0.6599;AFR_AF=0.441;EUR_AF=0.4652;SAS_AF=0.5133;AA=C|||;VT=SNP
7	133147074	rs972420	T	G	100	PASS	AC=2647;AF=0.528554;AN=5008;NS=2504;DP=15845;EAS_AF=0.62;AMR_AF=0.6599;AFR_AF=0.4425;EUR_AF=0.4662;SAS_AF=0.5215;AA=T|||;VT=SNP
7	133148083	rs1017945	A	G	100	PASS	AC=4131;AF=0.82488;AN=5008;NS=2504;DP=20303;EAS_AF=0.9425;AMR_AF=0.8703;AFR_AF=0.652;EUR_AF=0.8082;SAS_AF=0.9223;AA=A|||;VT=SNP
7	133149821	rs1038630	A	G	100	PASS	AC=4525;AF=0.903554;AN=5008;NS=2504;DP=16866;EAS_AF=0.9425;AMR_AF=0.8963;AFR_AF=0.9297;EUR_AF=0.8101;SAS_AF=0.9294;AA=G|||;VT=SNP
7	133150633	rs12534442	T	C	100	PASS	AC=2584;AF=0.515974;AN=5008;NS=2504;DP=16363;EAS_AF=0.624;AMR_AF=0.6571;AFR_AF=0.3926;EUR_AF=0.4652;SAS_AF=0.5235;AA=T|||;VT=SNP
7	133150905	rs62469961	G	T	100	PASS	AC=451;AF=0.0900559;AN=5008;NS=2504;DP=16705;EAS_AF=0.0575;AMR_AF=0.1023;AFR_AF=0.0469;EUR_AF=0.1899;SAS_AF=0.0706;AA=G|||;VT=SNP
7	133151459	rs75435092	G	A	100	PASS	AC=53;AF=0.0105831;AN=5008;NS=2504;DP=17669;EAS_AF=0;AMR_AF=0.0274;AFR_AF=0.0015;EUR_AF=0.0288;SAS_AF=0.0031;AA=G|||;VT=SNP
7	133152898	rs6976069	T	C	100	PASS	AC=1879;AF=0.3752;AN=5008;NS=2504;DP=15486;EAS_AF=0.3214;AMR_AF=0.232;AFR_AF=0.4864;EUR_AF=0.3439;SAS_AF=0.4141;AA=C|||;VT=SNP
7	133152977	rs17167095	G	T	100	PASS	AC=525;AF=0.104832;AN=5008;NS=2504;DP=14206;EAS_AF=0.1131;AMR_AF=0.0749;AFR_AF=0.0061;EUR_AF=0.1203;SAS_AF=0.2352;AA=G|||;VT=SNP
7	133152999	rs17597230	G	A	100	PASS	AC=19;AF=0.00379393;AN=5008;NS=2504;DP=13881;EAS_AF=0;AMR_AF=0.0014;AFR_AF=0.0008;EUR_AF=0.0129;SAS_AF=0.0041;AA=A|||;VT=SNP
7	133153000	rs78811260	T	G	100	PASS	AC=66;AF=0.0131789;AN=5008;NS=2504;DP=13874;EAS_AF=0;AMR_AF=0.0187;AFR_AF=0.0015;EUR_AF=0.0338;SAS_AF=0.0174;AA=T|||;VT=SNP
7	133154105	rs112833032	G	A	100	PASS	AC=175;AF=0.0349441;AN=5008;NS=2504;DP=18402;EAS_AF=0;AMR_AF=0.062;AFR_AF=0.0038;EUR_AF=0.1083;SAS_AF=0.0184;AA=G|||;VT=SNP
7	133154133	rs148505373	G	A	100	PASS	AC=27;AF=0.00539137;AN=5008;NS=2504;DP=18029;EAS_AF=0;AMR_AF=0.0086;AFR_AF=0;EUR_AF=0.0149;SAS_AF=0.0061;AA=G|||;VT=SNP
7	133154356	rs17167098	A	G	100	PASS	AC=257;AF=0.0513179;AN=5008;NS=2504;DP=17032;EAS_AF=0.004;AMR_AF=0.0706;AFR_AF=0.0053;EUR_AF=0.1133;SAS_AF=0.0849;AA=A|||;VT=SNP
7	133154426	rs1424580	C	T	100	PASS	AC=4520;AF=0.902556;AN=5008;NS=2504;DP=17401;EAS_AF=0.9425;AMR_AF=0.8934;AFR_AF=0.9289;EUR_AF=0.8091;SAS_AF=0.9284;AA=T|||;VT=SNP
7	133156840	rs143004375	A	G	100	PASS	AC=44;AF=0.00878594;AN=5008;NS=2504;DP=20552;EAS_AF=0;AMR_AF=0.0115;AFR_AF=0.0008;EUR_AF=0.0179;SAS_AF=0.0174;AA=A|||;VT=SNP
7	133158353	rs10254118	T	A	100	PASS	AC=1469;AF=0.293331;AN=5008;NS=2504;DP=18317;EAS_AF=0.3145;AMR_AF=0.2061;AFR_AF=0.2095;EUR_AF=0.341;SAS_AF=0.3978;AA=T|||;VT=SNP
7	133158420	rs58955798	C	T	100	PASS	AC=1463;AF=0.292133;AN=5008;NS=2504;DP=18172;EAS_AF=0.3115;AMR_AF=0.2061;AFR_AF=0.2073;EUR_AF=0.341;SAS_AF=0.3978;AA=C|||;VT=SNP
7	133158475	rs7779409	A	G	100	PASS	AC=1469;AF=0.293331;AN=5008;NS=2504;DP=16491;EAS_AF=0.3135;AMR_AF=0.2089;AFR_AF=0.2088;EUR_AF=0.341;SAS_AF=0.3978;AA=A|||;VT=SNP
7	133158577	rs192705252	C	T	100	PASS	AC=32;AF=0.00638978;AN=5008;NS=2504;DP=16876;EAS_AF=0;AMR_AF=0.0144;AFR_AF=0.0015;EUR_AF=0.0169;SAS_AF=0.0031;AA=C|||;VT=SNP
7	133158706	rs12533736	G	C	100	PASS	AC=2658;AF=0.530751;AN=5008;NS=2504;DP=17747;EAS_AF=0.629;AMR_AF=0.6599;AFR_AF=0.4425;EUR_AF=0.4662;SAS_AF=0.5235;AA=G|||;VT=SNP
7	133159583	rs1424583	T	G	100	PASS	AC=1471;AF=0.29373;AN=5008;NS=2504;DP=17884;EAS_AF=0.3155;AMR_AF=0.2089;AFR_AF=0.2088;EUR_AF=0.341;SAS_AF=0.3978;AA=T|||;VT=SNP
7	133160732	rs17597439	A	C	100	PASS	AC=464;AF=0.0926518;AN=5008;NS=2504;DP=15772;EAS_AF=0.0575;AMR_AF=0.1081;AFR_AF=0.0492;EUR_AF=0.1909;SAS_AF=0.0757;AA=A|||;VT=SNP
7	133161301	rs116947718	T	G	100	PASS	AC=18;AF=0.00359425;AN=5008;NS=2504;DP=16729;EAS_AF=0;AMR_AF=0.0058;AFR_AF=0;EUR_AF=0.0099;SAS_AF=0.0041;AA=T|||;VT=SNP
7	133161878	rs11771148	C	T	100	PASS	AC=2614;AF=0.521965;AN=5008;NS=2504;DP=21026;EAS_AF=0.63;AMR_AF=0.6585;AFR_AF=0.4206;EUR_AF=0.4662;SAS_AF=0.5082;AA=c|||;VT=SNP
7	133166169	rs6971417	G	T	100	PASS	AC=4518;AF=0.902157;AN=5008;NS=2504;DP=18628;EAS_AF=0.9425;AMR_AF=0.8919;AFR_AF=0.9289;EUR_AF=0.8091;SAS_AF=0.9274;AA=T|||;VT=SNP
7	133166193	rs6971423	G	C	100	PASS	AC=2625;AF=0.524161;AN=5008;NS=2504;DP=18558;EAS_AF=0.6349;AMR_AF=0.6527;AFR_AF=0.4244;EUR_AF=0.4652;SAS_AF=0.5143;AA=G|||;VT=SNP
7	133168033	rs1424586	T	C	100	PASS	AC=2627;AF=0.524561;AN=5008;NS=2504;DP=17956;EAS_AF=0.6349;AMR_AF=0.6527;AFR_AF=0.4244;EUR_AF=0.4652;SAS_AF=0.5164;AA=t|||;VT=SNP
7	133168483	rs142662185	G	C	100	PASS	AC=17;AF=0.00339457;AN=5008;NS=2504;DP=19603;EAS_AF=0;AMR_AF=0.0115;AFR_AF=0;EUR_AF=0.005;SAS_AF=0.0041;AA=G|||;VT=SNP
7	133168580	rs112528514	G	A	100	PASS	AC=21;AF=0.00419329;AN=5008;NS=2504;DP=19463;EAS_AF=0;AMR_AF=0.0115;AFR_AF=0;EUR_AF=0.0099;SAS_AF=0.0031;AA=G|||;VT=SNP
7	133169583	rs4731955	A	G	100	PASS	AC=4519;AF=0.902356;AN=5008;NS=2504;DP=11160;EAS_AF=0.9425;AMR_AF=0.8934;AFR_AF=0.9289;EUR_AF=0.8091;SAS_AF=0.9274;AA=G|||;VT=SNP
7	133170548	rs17167103	T	C	100	PASS	AC=969;AF=0.19349;AN=5008;NS=2504;DP=15848;EAS_AF=0.1171;AMR_AF=0.1052;AFR_AF=0.3041;EUR_AF=0.1312;SAS_AF=0.2495;AA=T|||;VT=SNP
7	133170585	rs117349485	C	A	100	PASS	AC=116;AF=0.0231629;AN=5008;NS=2504;DP=15787;EAS_AF=0;AMR_AF=0.0403;AFR_AF=0.003;EUR_AF=0.0477;SAS_AF=0.0368;AA=C|||;VT=SNP
7	133171369	rs73148989	G	A	100	PASS	AC=30;AF=0.00599042;AN=5008;NS=2504;DP=15123;EAS_AF=0;AMR_AF=0.0086;AFR_AF=0;EUR_AF=0.0179;SAS_AF=0.0061;AA=G|||;VT=SNP
7	133175040	rs6467494	C	T	100	PASS	AC=2634;AF=0.525958;AN=5008;NS=2504;DP=21471;EAS_AF=0.6429;AMR_AF=0.6571;AFR_AF=0.4198;EUR_AF=0.4702;SAS_AF=0.5133;AA=C|||;VT=SNP
7	133175336	rs118159639	C	T	100	PASS	AC=82;AF=0.0163738;AN=5008;NS=2504;DP=17404;EAS_AF=0;AMR_AF=0.0216;AFR_AF=0.0015;EUR_AF=0.0477;SAS_AF=0.0174;AA=C|||;VT=SNP
7	133176419	rs62469963	G	A	100	PASS	AC=459;AF=0.0916534;AN=5008;NS=2504;DP=21799;EAS_AF=0.0575;AMR_AF=0.1052;AFR_AF=0.0477;EUR_AF=0.1918;SAS_AF=0.0736;AA=A|||;VT=SNP
7	133178410	rs73148993	C	A	100	PASS	AC=460;AF=0.091853;AN=5008;NS=2504;DP=17085;EAS_AF=0.0575;AMR_AF=0.1066;AFR_AF=0.0492;EUR_AF=0.1909;SAS_AF=0.0726;AA=C|||;VT=SNP
7	133178671	rs10260563	G	A	100	PASS	AC=4517;AF=0.901957;AN=5008;NS=2504;DP=18963;EAS_AF=0.9425;AMR_AF=0.8934;AFR_AF=0.9274;EUR_AF=0.8091;SAS_AF=0.9274;AA=A|||;VT=SNP
7	133178672	rs73148995	T	A	100	PASS	AC=291;AF=0.058107;AN=5008;NS=2504;DP=19024;EAS_AF=0.001;AMR_AF=0.0533;AFR_AF=0.0514;EUR_AF=0.0924;SAS_AF=0.0941;AA=T|||;VT=SNP
7	133179183	rs6974951	G	A	100	PASS	AC=4093;AF=0.817292;AN=5008;NS=2504;DP=19931;EAS_AF=0.9425;AMR_AF=0.8674;AFR_AF=0.6271;EUR_AF=0.8072;SAS_AF=0.9202;AA=G|||;VT=SNP
7	133179610	rs6979546	G	T	100	PASS	AC=4517;AF=0.901957;AN=5008;NS=2504;DP=15643;EAS_AF=0.9425;AMR_AF=0.8934;AFR_AF=0.9274;EUR_AF=0.8091;SAS_AF=0.9274;AA=T|||;VT=SNP
7	133180026	rs1974916	G	A	100	PASS	AC=2549;AF=0.508986;AN=5008;NS=2504;DP=14495;EAS_AF=0.6319;AMR_AF=0.6499;AFR_AF=0.3714;EUR_AF=0.4652;SAS_AF=0.5133;AA=G|||;VT=SNP
7	133180967	rs79434220	G	A	100	PASS	AC=91;AF=0.0181709;AN=5008;NS=2504;DP=17979;EAS_AF=0.001;AMR_AF=0.0173;AFR_AF=0.0015;EUR_AF=0.0388;SAS_AF=0.0378;AA=G|||;VT=SNP
7	133181812	rs73148998	C	T	100	PASS	AC=452;AF=0.0902556;AN=5008;NS=2504;DP=18725;EAS_AF=0.0575;AMR_AF=0.1052;AFR_AF=0.0431;EUR_AF=0.1909;SAS_AF=0.0736;AA=C|||;VT=SNP
7	133182236	rs117595813	G	A	100	PASS	AC=119;AF=0.023762;AN=5008;NS=2504;DP=13585;EAS_AF=0;AMR_AF=0.0346;AFR_AF=0.0023;EUR_AF=0.0795;SAS_AF=0.0123;AA=G|||;VT=SNP
7	133183459	rs17597732	C	T	100	PASS	AC=50;AF=0.00998403;AN=5008;NS=2504;DP=19491;EAS_AF=0;AMR_AF=0.0231;AFR_AF=0.003;EUR_AF=0.0179;SAS_AF=0.0123;AA=C|||;VT=SNP
7	133185211	rs2113565	T	C	100	PASS	AC=4518;AF=0.902157;AN=5008;NS=2504;DP=18988;EAS_AF=0.9425;AMR_AF=0.8948;AFR_AF=0.9266;EUR_AF=0.8111;SAS_AF=0.9264;AA=C|||;VT=SNP
7	133185749	rs12707091	T	C	100	PASS	AC=1318;AF=0.263179;AN=5008;NS=2504;DP=15652;EAS_AF=0.2758;AMR_AF=0.2061;AFR_AF=0.1203;EUR_AF=0.3429;SAS_AF=0.4018;AA=T|||;VT=SNP
7	133186691	rs78603810	A	T	100	PASS	AC=114;AF=0.0227636;AN=5008;NS=2504;DP=17803;EAS_AF=0;AMR_AF=0.0375;AFR_AF=0.003;EUR_AF=0.0477;SAS_AF=0.0368;AA=A|||;VT=SNP
7	133187142	rs149146913	A	C	100	PASS	AC=20;AF=0.00399361;AN=5008;NS=2504;DP=17629;EAS_AF=0;AMR_AF=0.0058;AFR_AF=0.0015;EUR_AF=0.0139;SAS_AF=0;AA=A|||;VT=SNP
7	133188145	rs12707092	C	G	100	PASS	AC=633;AF=0.126398;AN=5008;NS=2504;DP=18697;EAS_AF=0.0744;AMR_AF=0.1095;AFR_AF=0.0106;EUR_AF=0.2326;SAS_AF=0.2393;AA=C|||;VT=SNP
7	133190684	rs1978507	C	T	100	PASS	AC=4093;AF=0.817292;AN=5008;NS=2504;DP=17118;EAS_AF=0.9425;AMR_AF=0.8689;AFR_AF=0.6278;EUR_AF=0.8062;SAS_AF=0.9192;AA=C|||;VT=SNP
7	133190867	rs62469965	A	C	100	PASS	AC=224;AF=0.0447284;AN=5008;NS=2504;DP=17966;EAS_AF=0;AMR_AF=0.0677;AFR_AF=0.0045;EUR_AF=0.0974;SAS_AF=0.0746;AA=A|||;VT=SNP
7	133190941	rs80344962	C	T	100	PASS	AC=26;AF=0.00519169;AN=5008;NS=2504;DP=17365;EAS_AF=0;AMR_AF=0.0202;AFR_AF=0.0015;EUR_AF=0.007;SAS_AF=0.0031;AA=C|||;VT=SNP
7	133191008	rs4731959	G	A	100	PASS	AC=4516;AF=0.901757;AN=5008;NS=2504;DP=16962;EAS_AF=0.9425;AMR_AF=0.8948;AFR_AF=0.9274;EUR_AF=0.8082;SAS_AF=0.9264;AA=A|||;VT=SNP
7	133191127	rs11975951	T	C	100	PASS	AC=4090;AF=0.816693;AN=5008;NS=2504;DP=15954;EAS_AF=0.9425;AMR_AF=0.8674;AFR_AF=0.6278;EUR_AF=0.8042;SAS_AF=0.9192;AA=T|||;VT=SNP
7	133191703	rs140919330	A	G	100	PASS	AC=38;AF=0.00758786;AN=5008;NS=2504;DP=13799;EAS_AF=0;AMR_AF=0.0072;AFR_AF=0;EUR_AF=0.0268;SAS_AF=0.0061;AA=A|||;VT=SNP
7	133192419	rs13237737	C	G	100	PASS	AC=51;AF=0.0101837;AN=5008;NS=2504;DP=20322;EAS_AF=0;AMR_AF=0.0115;AFR_AF=0.0015;EUR_AF=0.0378;SAS_AF=0.0031;AA=C|||;VT=SNP
7	133193425	rs17656452	G	A	100	PASS	AC=452;AF=0.0902556;AN=5008;NS=2504;DP=19160;EAS_AF=0.0575;AMR_AF=0.1037;AFR_AF=0.0424;EUR_AF=0.1928;SAS_AF=0.0736;AA=A|||;VT=SNP
7	133193996	rs148224531	C	T	100	PASS	AC=200;AF=0.0399361;AN=5008;NS=2504;DP=16082;EAS_AF=0.0149;AMR_AF=0.0187;AFR_AF=0.0008;EUR_AF=0.0477;SAS_AF=0.1258;AA=C|||;VT=SNP
7	133195420	rs6966473	G	A	100	PASS	AC=4087;AF=0.816094;AN=5008;NS=2504;DP=21176;EAS_AF=0.9425;AMR_AF=0.8674;AFR_AF=0.6256;EUR_AF=0.8042;SAS_AF=0.9192;AA=G|||;VT=SNP
7	133196125	rs6467495	G	C	100	PASS	AC=4516;AF=0.901757;AN=5008;NS=2504;DP=17994;EAS_AF=0.9425;AMR_AF=0.8934;AFR_AF=0.9289;EUR_AF=0.8072;SAS_AF=0.9264;AA=C|||;VT=SNP
7	133196282	rs7803514	A	G	100	PASS	AC=4517;AF=0.901957;AN=5008;NS=2504;DP=17815;EAS_AF=0.9425;AMR_AF=0.8948;AFR_AF=0.9289;EUR_AF=0.8072;SAS_AF=0.9264;AA=G|||;VT=SNP
7	133196561	rs2012240	G	A	100	PASS	AC=4091;AF=0.816893;AN=5008;NS=2504;DP=20719;EAS_AF=0.9425;AMR_AF=0.8689;AFR_AF=0.6271;EUR_AF=0.8052;SAS_AF=0.9192;AA=G|||;VT=SNP
7	133197452	rs4582474	T	C	100	PASS	AC=2590;AF=0.517173;AN=5008;NS=2504;DP=20612;EAS_AF=0.6468;AMR_AF=0.6657;AFR_AF=0.3714;EUR_AF=0.4682;SAS_AF=0.5256;AA=T|||;VT=SNP
7	133197489	rs4377904	A	G	100	PASS	AC=4118;AF=0.822284;AN=5008;NS=2504;DP=20634;EAS_AF=0.9425;AMR_AF=0.8689;AFR_AF=0.6467;EUR_AF=0.8052;SAS_AF=0.9202;AA=G|||;VT=SNP
7	133197859	rs7777241	A	C	100	PASS	AC=4096;AF=0.817891;AN=5008;NS=2504;DP=14238;EAS_AF=0.9425;AMR_AF=0.8689;AFR_AF=0.6309;EUR_AF=0.8052;SAS_AF=0.9192;AA=A|||;VT=SNP
7	133199064	rs6949225	G	A	100	PASS	AC=4094;AF=0.817492;AN=5008;NS=2504;DP=15109;EAS_AF=0.9425;AMR_AF=0.8689;AFR_AF=0.6301;EUR_AF=0.8042;SAS_AF=0.9192;AA=G|||;VT=SNP
7	133200522	rs10954417	C	T	100	PASS	AC=4092;AF=0.817093;AN=5008;NS=2504;DP=18005;EAS_AF=0.9425;AMR_AF=0.8689;AFR_AF=0.6286;EUR_AF=0.8042;SAS_AF=0.9192;AA=C|||;VT=SNP
7	133200817	rs12707093	C	T	100	PASS	AC=1267;AF=0.252995;AN=5008;NS=2504;DP=18999;EAS_AF=0.2688;AMR_AF=0.2003;AFR_AF=0.0998;EUR_AF=0.336;SAS_AF=0.3957;AA=c|||;VT=SNP
7	133206438	rs4731960	G	A	100	PASS	AC=4514;AF=0.901358;AN=5008;NS=2504;DP=14405;EAS_AF=0.9425;AMR_AF=0.8934;AFR_AF=0.9274;EUR_AF=0.8072;SAS_AF=0.9264;AA=A|||;VT=SNP
7	133210343	rs73149002	T	C	100	PASS	AC=234;AF=0.0467252;AN=5008;NS=2504;DP=18303;EAS_AF=0.001;AMR_AF=0.0605;AFR_AF=0.0053;EUR_AF=0.0924;SAS_AF=0.093;AA=T|||;VT=SNP
7	133210375	rs34218501	G	A	100	PASS	AC=815;AF=0.16274;AN=5008;NS=2504;DP=18315;EAS_AF=0.1806;AMR_AF=0.1182;AFR_AF=0.0492;EUR_AF=0.2336;SAS_AF=0.2566;AA=G|||;VT=SNP
7	133211712	rs150788454	G	C	100	PASS	AC=117;AF=0.0233626;AN=5008;NS=2504;DP=17802;EAS_AF=0;AMR_AF=0.1095;AFR_AF=0.0023;EUR_AF=0.0328;SAS_AF=0.0051;AA=G|||;VT=SNP
7	133215165	rs1862871	G	T	100	PASS	AC=419;AF=0.0836661;AN=5008;NS=2504;DP=22164;EAS_AF=0.0575;AMR_AF=0.1009;AFR_AF=0.0197;EUR_AF=0.1928;SAS_AF=0.0726;AA=G|||;VT=SNP
7	133217781	rs76588103	G	A	100	PASS	AC=18;AF=0.00359425;AN=5008;NS=2504;DP=16023;EAS_AF=0;AMR_AF=0.0029;AFR_AF=0.0015;EUR_AF=0.0089;SAS_AF=0.0051;AA=G|||;VT=SNP
7	133218084	rs62469985	C	T	100	PASS	AC=467;AF=0.0932508;AN=5008;NS=2504;DP=18085;EAS_AF=0.0575;AMR_AF=0.1052;AFR_AF=0.0522;EUR_AF=0.1928;SAS_AF=0.0746;AA=T|||;VT=SNP
7	133218086	rs10276325	C	T	100	PASS	AC=4513;AF=0.901158;AN=5008;NS=2504;DP=18057;EAS_AF=0.9425;AMR_AF=0.8934;AFR_AF=0.9274;EUR_AF=0.8072;SAS_AF=0.9254;AA=T|||;VT=SNP
7	133219300	rs4731961	G	A	100	PASS	AC=2558;AF=0.510783;AN=5008;NS=2504;DP=21152;EAS_AF=0.6429;AMR_AF=0.6513;AFR_AF=0.3684;EUR_AF=0.4642;SAS_AF=0.5153;AA=G|||;VT=SNP
7	133220113	rs142789772	G	A	100	PASS	AC=22;AF=0.00439297;AN=5008;NS=2504;DP=20964;EAS_AF=0;AMR_AF=0.0086;AFR_AF=0.0015;EUR_AF=0.0119;SAS_AF=0.002;AA=G|||;VT=SNP
7	133221808	rs77766420	G	A	100	PASS	AC=89;AF=0.0177716;AN=5008;NS=2504;DP=20381;EAS_AF=0;AMR_AF=0.0159;AFR_AF=0.0015;EUR_AF=0.0378;SAS_AF=0.0389;AA=G|||;VT=SNP
7	133222987	rs142857936	C	T	100	PASS	AC=30;AF=0.00599042;AN=5008;NS=2504;DP=17928;EAS_AF=0.001;AMR_AF=0.0029;AFR_AF=0.0008;EUR_AF=0.0189;SAS_AF=0.0072;AA=C|||;VT=SNP
7	133223017	rs17167135	C	T	100	PASS	AC=1317;AF=0.262979;AN=5008;NS=2504;DP=18780;EAS_AF=0.5218;AMR_AF=0.4942;AFR_AF=0.0174;EUR_AF=0.2485;SAS_AF=0.1789;AA=G|||;VT=SNP
7	133225181	rs9640874	C	T	100	PASS	AC=422;AF=0.0842652;AN=5008;NS=2504;DP=17520;EAS_AF=0.0863;AMR_AF=0.0735;AFR_AF=0.0484;EUR_AF=0.0984;SAS_AF=0.1237;AA=C|||;VT=SNP
7	133225346	rs4363141	C	T	100	PASS	AC=457;AF=0.091254;AN=5008;NS=2504;DP=17848;EAS_AF=0.0575;AMR_AF=0.1037;AFR_AF=0.0477;EUR_AF=0.1918;SAS_AF=0.0726;AA=C|||;VT=SNP
7	133225409	rs17598544	T	G	100	PASS	AC=236;AF=0.0471246;AN=5008;NS=2504;DP=16747;EAS_AF=0.001;AMR_AF=0.0605;AFR_AF=0.0053;EUR_AF=0.0934;SAS_AF=0.0941;AA=T|||;VT=SNP
7	133228087	rs75653001	G	C	100	PASS	AC=770;AF=0.153754;AN=5008;NS=2504;DP=15016;EAS_AF=0.2232;AMR_AF=0.0994;AFR_AF=0.1702;EUR_AF=0.1014;SAS_AF=0.1524;AA=G|||;VT=SNP
7	133228934	rs73150810	G	A	100	PASS	AC=22;AF=0.00439297;AN=5008;NS=2504;DP=15977;EAS_AF=0;AMR_AF=0.0058;AFR_AF=0;EUR_AF=0.0139;SAS_AF=0.0041;AA=G|||;VT=SNP
7	133232596	rs62469986	C	T	100	PASS	AC=668;AF=0.133387;AN=5008;NS=2504;DP=19044;EAS_AF=0.0605;AMR_AF=0.1196;AFR_AF=0.2005;EUR_AF=0.1909;SAS_AF=0.0685;AA=C|||;VT=SNP
7	133233953	rs6967240	T	C	100	PASS	AC=924;AF=0.184505;AN=5008;NS=2504;DP=17974;EAS_AF=0.0605;AMR_AF=0.1369;AFR_AF=0.3767;EUR_AF=0.1948;SAS_AF=0.0757;AA=T|||;VT=SNP
7	133234255	rs6947831	G	A	100	PASS	AC=3240;AF=0.646965;AN=5008;NS=2504;DP=18121;EAS_AF=0.7163;AMR_AF=0.7594;AFR_AF=0.4191;EUR_AF=0.6958;SAS_AF=0.7536;AA=G|||;VT=SNP
7	133235334	rs17167141	G	A	100	PASS	AC=544;AF=0.108626;AN=5008;NS=2504;DP=16780;EAS_AF=0.1855;AMR_AF=0.0821;AFR_AF=0.0507;EUR_AF=0.1004;SAS_AF=0.135;AA=G|||;VT=SNP
7	133236156	rs73150814	C	T	100	PASS	AC=53;AF=0.0105831;AN=5008;NS=2504;DP=18106;EAS_AF=0;AMR_AF=0.0216;AFR_AF=0.0023;EUR_AF=0.0318;SAS_AF=0.0031;AA=C|||;VT=SNP
7	133237327	rs141358150	G	A	100	PASS	AC=20;AF=0.00399361;AN=5008;NS=2504;DP=19379;EAS_AF=0;AMR_AF=0.0058;AFR_AF=0.0008;EUR_AF=0.0149;SAS_AF=0;AA=G|||;VT=SNP
7	133238601	rs12536963	G	T	100	PASS	AC=3255;AF=0.64996;AN=5008;NS=2504;DP=14550;EAS_AF=0.7183;AMR_AF=0.7579;AFR_AF=0.4266;EUR_AF=0.6968;SAS_AF=0.7566;AA=G|||;VT=SNP
7	133238656	rs62469988	A	G	100	PASS	AC=448;AF=0.0894569;AN=5008;NS=2504;DP=15327;EAS_AF=0.0823;AMR_AF=0.0807;AFR_AF=0.0514;EUR_AF=0.1054;SAS_AF=0.138;AA=A|||;VT=SNP
7	133239042	rs17167144	A	G	100	PASS	AC=1330;AF=0.265575;AN=5008;NS=2504;DP=14976;EAS_AF=0.5169;AMR_AF=0.4957;AFR_AF=0.0189;EUR_AF=0.2505;SAS_AF=0.1922;AA=A|||;VT=SNP
7	133241516	rs76063392	G	A	100	PASS	AC=83;AF=0.0165735;AN=5008;NS=2504;DP=17995;EAS_AF=0;AMR_AF=0.0288;AFR_AF=0.0023;EUR_AF=0.0567;SAS_AF=0.0031;AA=g|||;VT=SNP
7	133241533	rs117963243	G	A	100	PASS	AC=52;AF=0.0103834;AN=5008;NS=2504;DP=17512;EAS_AF=0;AMR_AF=0.0274;AFR_AF=0.0015;EUR_AF=0.0288;SAS_AF=0.002;AA=g|||;VT=SNP
7	133242571	rs13312117	C	A	100	PASS	AC=3244;AF=0.647764;AN=5008;NS=2504;DP=16641;EAS_AF=0.7173;AMR_AF=0.7594;AFR_AF=0.4191;EUR_AF=0.6948;SAS_AF=0.7577;AA=C|||;VT=SNP
7	133243248	rs6967776	G	A	100	PASS	AC=913;AF=0.182308;AN=5008;NS=2504;DP=13528;EAS_AF=0.0645;AMR_AF=0.1354;AFR_AF=0.3661;EUR_AF=0.1948;SAS_AF=0.0757;AA=G|||;VT=SNP
7	133243445	rs6968089	G	A	100	PASS	AC=849;AF=0.169529;AN=5008;NS=2504;DP=16219;EAS_AF=0.0645;AMR_AF=0.1311;AFR_AF=0.3268;EUR_AF=0.1918;SAS_AF=0.0695;AA=G|||;VT=SNP
7	133244026	rs73150821	C	T	100	PASS	AC=457;AF=0.091254;AN=5008;NS=2504;DP=15517;EAS_AF=0.0655;AMR_AF=0.1052;AFR_AF=0.0439;EUR_AF=0.1909;SAS_AF=0.0695;AA=C|||;VT=SNP
7	133244149	rs2345667	C	G	100	PASS	AC=883;AF=0.176318;AN=5008;NS=2504;DP=15508;EAS_AF=0.0655;AMR_AF=0.1354;AFR_AF=0.3434;EUR_AF=0.1928;SAS_AF=0.0767;AA=C|||;VT=SNP
7	133244493	rs1364364	C	T	100	PASS	AC=454;AF=0.090655;AN=5008;NS=2504;DP=18194;EAS_AF=0.0645;AMR_AF=0.1052;AFR_AF=0.0439;EUR_AF=0.1899;SAS_AF=0.0685;AA=C|||;VT=SNP
7	133245004	rs11980047	G	A	100	PASS	AC=914;AF=0.182508;AN=5008;NS=2504;DP=15379;EAS_AF=0.0645;AMR_AF=0.1369;AFR_AF=0.3676;EUR_AF=0.1928;SAS_AF=0.0757;AA=G|||;VT=SNP
7	133245829	rs147419492	G	T	100	PASS	AC=37;AF=0.00738818;AN=5008;NS=2504;DP=20041;EAS_AF=0;AMR_AF=0.0144;AFR_AF=0;EUR_AF=0.0199;SAS_AF=0.0072;AA=G|||;VT=SNP
7	133247017	rs17167147	A	G	100	PASS	AC=182;AF=0.0363419;AN=5008;NS=2504;DP=19178;EAS_AF=0.1062;AMR_AF=0.0173;AFR_AF=0.0008;EUR_AF=0.0308;SAS_AF=0.0317;AA=A|||;VT=SNP
7	133248473	rs9656421	C	T	100	PASS	AC=1708;AF=0.341054;AN=5008;NS=2504;DP=19888;EAS_AF=0.2778;AMR_AF=0.232;AFR_AF=0.5469;EUR_AF=0.3042;SAS_AF=0.2434;AA=T|||;VT=SNP
7	133248629	rs12386605	T	C	100	PASS	AC=1715;AF=0.342452;AN=5008;NS=2504;DP=17680;EAS_AF=0.2808;AMR_AF=0.232;AFR_AF=0.5499;EUR_AF=0.3042;SAS_AF=0.2434;AA=C|||;VT=SNP
7	133248724	rs58421744	A	G	100	PASS	AC=577;AF=0.115216;AN=5008;NS=2504;DP=16960;EAS_AF=0.1806;AMR_AF=0.0879;AFR_AF=0.053;EUR_AF=0.1064;SAS_AF=0.1605;AA=A|||;VT=SNP
7	133248874	rs6961093	A	C	100	PASS	AC=1726;AF=0.344649;AN=5008;NS=2504;DP=19256;EAS_AF=0.2798;AMR_AF=0.2334;AFR_AF=0.5582;EUR_AF=0.3042;SAS_AF=0.2434;AA=C|||;VT=SNP
7	133249167	rs62469991	T	C	100	PASS	AC=576;AF=0.115016;AN=5008;NS=2504;DP=17399;EAS_AF=0.1796;AMR_AF=0.0879;AFR_AF=0.053;EUR_AF=0.1064;SAS_AF=0.1605;AA=T|||;VT=SNP
7	133249953	rs6467497	G	A	100	PASS	AC=3245;AF=0.647963;AN=5008;NS=2504;DP=19758;EAS_AF=0.7173;AMR_AF=0.7594;AFR_AF=0.4213;EUR_AF=0.6938;SAS_AF=0.7566;AA=G|||;VT=SNP
7	133251849	rs12533546	A	C	100	PASS	AC=3259;AF=0.650759;AN=5008;NS=2504;DP=14793;EAS_AF=0.7163;AMR_AF=0.7637;AFR_AF=0.4228;EUR_AF=0.7018;SAS_AF=0.7587;AA=A|||;VT=SNP
7	133252011	rs57349625	A	G	100	PASS	AC=771;AF=0.153954;AN=5008;NS=2504;DP=13727;EAS_AF=0.2192;AMR_AF=0.1023;AFR_AF=0.1596;EUR_AF=0.1054;SAS_AF=0.1656;AA=A|||;VT=SNP
7	133252201	rs59196072	T	C	100	PASS	AC=774;AF=0.154553;AN=5008;NS=2504;DP=17075;EAS_AF=0.2202;AMR_AF=0.1023;AFR_AF=0.1596;EUR_AF=0.1083;SAS_AF=0.1646;AA=T|||;VT=SNP
7	133252940	rs10245258	A	G	100	PASS	AC=3280;AF=0.654952;AN=5008;NS=2504;DP=15267;EAS_AF=0.7222;AMR_AF=0.7695;AFR_AF=0.4304;EUR_AF=0.7028;SAS_AF=0.7587;AA=A|||;VT=SNP
7	133253283	rs6954975	C	T	100	PASS	AC=776;AF=0.154952;AN=5008;NS=2504;DP=16796;EAS_AF=0.2123;AMR_AF=0.0994;AFR_AF=0.1694;EUR_AF=0.1054;SAS_AF=0.1667;AA=T|||;VT=SNP
7	133254104	rs10954418	C	T	100	PASS	AC=3263;AF=0.651558;AN=5008;NS=2504;DP=17399;EAS_AF=0.7192;AMR_AF=0.7651;AFR_AF=0.4289;EUR_AF=0.6948;SAS_AF=0.7577;AA=C|||;VT=SNP
7	133255385	rs117070113	C	T	100	PASS	AC=39;AF=0.00778754;AN=5008;NS=2504;DP=17263;EAS_AF=0;AMR_AF=0.0058;AFR_AF=0;EUR_AF=0.0258;SAS_AF=0.0092;AA=C|||;VT=SNP
7	133256020	rs6970426	A	T	100	PASS	AC=1703;AF=0.340056;AN=5008;NS=2504;DP=17105;EAS_AF=0.2768;AMR_AF=0.2334;AFR_AF=0.5477;EUR_AF=0.3012;SAS_AF=0.2403;AA=T|||;VT=SNP
7	133256314	rs150280072	C	T	100	PASS	AC=22;AF=0.00439297;AN=5008;NS=2504;DP=16015;EAS_AF=0;AMR_AF=0.0058;AFR_AF=0.0008;EUR_AF=0.0169;SAS_AF=0;AA=C|||;VT=SNP
7	133257003	rs74503080	T	A	100	PASS	AC=19;AF=0.00379393;AN=5008;NS=2504;DP=16742;EAS_AF=0;AMR_AF=0.0029;AFR_AF=0.0015;EUR_AF=0.0099;SAS_AF=0.0051;AA=T|||;VT=SNP
7	133257286	rs77019628	T	A	100	PASS	AC=800;AF=0.159744;AN=5008;NS=2504;DP=14167;EAS_AF=0.2212;AMR_AF=0.1023;AFR_AF=0.1725;EUR_AF=0.1083;SAS_AF=0.1728;AA=T|||;VT=SNP
7	133257351	rs117910294	A	G	100	PASS	AC=42;AF=0.00838658;AN=5008;NS=2504;DP=15287;EAS_AF=0;AMR_AF=0.0115;AFR_AF=0.0015;EUR_AF=0.0149;SAS_AF=0.0174;AA=A|||;VT=SNP
7	133259399	rs77112963	G	A	100	PASS	AC=625;AF=0.1248;AN=5008;NS=2504;DP=19060;EAS_AF=0.0714;AMR_AF=0.1124;AFR_AF=0.0076;EUR_AF=0.2346;SAS_AF=0.2342;AA=G|||;VT=SNP
7	133259505	rs11767900	T	C	100	PASS	AC=925;AF=0.184704;AN=5008;NS=2504;DP=19546;EAS_AF=0.0655;AMR_AF=0.134;AFR_AF=0.3767;EUR_AF=0.1928;SAS_AF=0.0757;AA=T|||;VT=SNP
7	133259515	rs10755879	C	T	100	PASS	AC=4208;AF=0.840256;AN=5008;NS=2504;DP=19619;EAS_AF=0.7817;AMR_AF=0.8963;AFR_AF=0.82;EUR_AF=0.8926;SAS_AF=0.8344;AA=T|||;VT=SNP
7	133259728	rs10488169	A	T	100	PASS	AC=879;AF=0.175519;AN=5008;NS=2504;DP=20068;EAS_AF=0.0655;AMR_AF=0.134;AFR_AF=0.3427;EUR_AF=0.1918;SAS_AF=0.0757;AA=A|||;VT=SNP
7	133260209	rs1477422	G	A	100	PASS	AC=4209;AF=0.840455;AN=5008;NS=2504;DP=18042;EAS_AF=0.7817;AMR_AF=0.8991;AFR_AF=0.8162;EUR_AF=0.8956;SAS_AF=0.8354;AA=A|||;VT=SNP
7	133260685	rs10954419	T	C	100	PASS	AC=3290;AF=0.656949;AN=5008;NS=2504;DP=18210;EAS_AF=0.7183;AMR_AF=0.7695;AFR_AF=0.4402;EUR_AF=0.7038;SAS_AF=0.7587;AA=T|||;VT=SNP
7	133260742	rs140983656	A	G	100	PASS	AC=41;AF=0.0081869;AN=5008;NS=2504;DP=18982;EAS_AF=0;AMR_AF=0.0115;AFR_AF=0.0008;EUR_AF=0.0149;SAS_AF=0.0174;AA=A|||;VT=SNP
7	133260825	rs13244007	A	G	100	PASS	AC=631;AF=0.125998;AN=5008;NS=2504;DP=18897;EAS_AF=0.0714;AMR_AF=0.1153;AFR_AF=0.0076;EUR_AF=0.2346;SAS_AF=0.2382;AA=A|||;VT=SNP
7	133261358	rs56138358	G	T	100	PASS	AC=757;AF=0.151158;AN=5008;NS=2504;DP=18059;EAS_AF=0.2113;AMR_AF=0.0951;AFR_AF=0.1611;EUR_AF=0.1034;SAS_AF=0.1646;AA=G|||;VT=SNP
7	133261882	rs79694276	C	T	100	PASS	AC=30;AF=0.00599042;AN=5008;NS=2504;DP=14777;EAS_AF=0;AMR_AF=0.0058;AFR_AF=0.0008;EUR_AF=0.0249;SAS_AF=0;AA=C|||;VT=SNP
7	133263522	rs7787434	C	G	100	PASS	AC=3298;AF=0.658546;AN=5008;NS=2504;DP=18229;EAS_AF=0.7232;AMR_AF=0.7695;AFR_AF=0.441;EUR_AF=0.7038;SAS_AF=0.7607;AA=C|||;VT=SNP
7	133263532	rs7787300	A	G	100	PASS	AC=3286;AF=0.65615;AN=5008;NS=2504;DP=18235;EAS_AF=0.7222;AMR_AF=0.768;AFR_AF=0.4342;EUR_AF=0.7038;SAS_AF=0.7597;AA=A|||;VT=SNP
7	133264148	rs7791878	A	G	100	PASS	AC=3272;AF=0.653355;AN=5008;NS=2504;DP=17940;EAS_AF=0.7212;AMR_AF=0.7666;AFR_AF=0.4259;EUR_AF=0.7028;SAS_AF=0.7597;AA=A|||;VT=SNP
7	133264843	rs6963980	G	A	100	PASS	AC=3258;AF=0.650559;AN=5008;NS=2504;DP=20510;EAS_AF=0.7163;AMR_AF=0.7666;AFR_AF=0.4221;EUR_AF=0.6998;SAS_AF=0.7587;AA=G|||;VT=SNP
7	133265688	rs11767710	A	T	100	PASS	AC=55;AF=0.0109824;AN=5008;NS=2504;DP=21515;EAS_AF=0;AMR_AF=0.0144;AFR_AF=0.0015;EUR_AF=0.0417;SAS_AF=0.001;AA=A|||;VT=SNP
7	133265811	rs7801515	A	G	100	PASS	AC=3289;AF=0.656749;AN=5008;NS=2504;DP=20946;EAS_AF=0.7242;AMR_AF=0.768;AFR_AF=0.4342;EUR_AF=0.7038;SAS_AF=0.7607;AA=A|||;VT=SNP
7	133267091	rs151278166	T	G	100	PASS	AC=66;AF=0.0131789;AN=5008;NS=2504;DP=18131;EAS_AF=0;AMR_AF=0.0173;AFR_AF=0.0015;EUR_AF=0.0209;SAS_AF=0.0317;AA=t|||;VT=SNP
7	133267325	rs6975109	A	T	100	PASS	AC=905;AF=0.180711;AN=5008;NS=2504;DP=15020;EAS_AF=0.0645;AMR_AF=0.1326;AFR_AF=0.3601;EUR_AF=0.1968;SAS_AF=0.0757;AA=A|||;VT=SNP
7	133268061	rs77476097	G	A	100	PASS	AC=166;AF=0.033147;AN=5008;NS=2504;DP=18823;EAS_AF=0;AMR_AF=0.0591;AFR_AF=0.0038;EUR_AF=0.1044;SAS_AF=0.0153;AA=G|||;VT=SNP
7	133268154	rs10235995	C	T	100	PASS	AC=898;AF=0.179313;AN=5008;NS=2504;DP=19036;EAS_AF=0.0645;AMR_AF=0.1326;AFR_AF=0.3555;EUR_AF=0.1958;SAS_AF=0.0757;AA=C|||;VT=SNP
7	133268465	rs3909550	G	T	100	PASS	AC=3267;AF=0.652356;AN=5008;NS=2504;DP=19214;EAS_AF=0.7153;AMR_AF=0.7637;AFR_AF=0.4319;EUR_AF=0.6968;SAS_AF=0.7607;AA=G|||;VT=SNP
7	133268516	rs118158584	C	T	100	PASS	AC=45;AF=0.00898562;AN=5008;NS=2504;DP=20173;EAS_AF=0;AMR_AF=0.013;AFR_AF=0;EUR_AF=0.0308;SAS_AF=0.0051;AA=C|||;VT=SNP
7	133269783	rs2432636	T	C	100	PASS	AC=4243;AF=0.847244;AN=5008;NS=2504;DP=18289;EAS_AF=0.7887;AMR_AF=0.902;AFR_AF=0.8336;EUR_AF=0.8966;SAS_AF=0.8364;AA=C|||;VT=SNP
7	133270117	rs2432637	G	A	100	PASS	AC=893;AF=0.178315;AN=5008;NS=2504;DP=21058;EAS_AF=0.0645;AMR_AF=0.1326;AFR_AF=0.354;EUR_AF=0.1928;SAS_AF=0.0757;AA=G|||;VT=SNP
7	133270478	rs12671287	T	C	100	PASS	AC=3304;AF=0.659744;AN=5008;NS=2504;DP=19698;EAS_AF=0.7202;AMR_AF=0.768;AFR_AF=0.4486;EUR_AF=0.7038;SAS_AF=0.7607;AA=T|||;VT=SNP
7	133270611	rs73446929	C	A	100	PASS	AC=1668;AF=0.333067;AN=5008;NS=2504;DP=15706;EAS_AF=0.2014;AMR_AF=0.219;AFR_AF=0.3563;EUR_AF=0.3648;SAS_AF=0.4857;AA=C|||;VT=SNP
7	133271034	rs10155960	C	G	100	PASS	AC=4235;AF=0.845647;AN=5008;NS=2504;DP=19268;EAS_AF=0.7887;AMR_AF=0.902;AFR_AF=0.8275;EUR_AF=0.8966;SAS_AF=0.8364;AA=C|||;VT=SNP
7	133271768	rs4731967	A	G	100	PASS	AC=909;AF=0.18151;AN=5008;NS=2504;DP=17355;EAS_AF=0.0645;AMR_AF=0.134;AFR_AF=0.3646;EUR_AF=0.1938;SAS_AF=0.0757;AA=A|||;VT=SNP
7	133272043	rs62470019	G	A	100	PASS	AC=754;AF=0.150559;AN=5008;NS=2504;DP=18245;EAS_AF=0.2113;AMR_AF=0.0965;AFR_AF=0.1589;EUR_AF=0.1034;SAS_AF=0.1636;AA=A|||;VT=SNP
7	133272561	rs57316288	T	C	100	PASS	AC=763;AF=0.152356;AN=5008;NS=2504;DP=18128;EAS_AF=0.2113;AMR_AF=0.0965;AFR_AF=0.1634;EUR_AF=0.1064;SAS_AF=0.1636;AA=T|||;VT=SNP
7	133273036	rs62470021	T	A	100	PASS	AC=462;AF=0.0922524;AN=5008;NS=2504;DP=16628;EAS_AF=0.0645;AMR_AF=0.1052;AFR_AF=0.0469;EUR_AF=0.1938;SAS_AF=0.0685;AA=T|||;VT=SNP
7	133273468	rs62470022	A	G	100	PASS	AC=762;AF=0.152157;AN=5008;NS=2504;DP=15117;EAS_AF=0.2113;AMR_AF=0.0965;AFR_AF=0.1649;EUR_AF=0.1034;SAS_AF=0.1636;AA=G|||;VT=SNP
7	133273511	rs113046682	G	A	100	PASS	AC=453;AF=0.0904553;AN=5008;NS=2504;DP=15670;EAS_AF=0.0694;AMR_AF=0.0663;AFR_AF=0.0045;EUR_AF=0.1163;SAS_AF=0.2188;AA=G|||;VT=SNP
7	133274064	rs35176962	C	A	100	PASS	AC=3272;AF=0.653355;AN=5008;NS=2504;DP=19271;EAS_AF=0.7163;AMR_AF=0.768;AFR_AF=0.4327;EUR_AF=0.6978;SAS_AF=0.7597;AA=C|||;VT=SNP
7	133274376	rs12707100	T	C	100	PASS	AC=714;AF=0.142572;AN=5008;NS=2504;DP=19579;EAS_AF=0.0714;AMR_AF=0.1225;AFR_AF=0.0575;EUR_AF=0.2376;SAS_AF=0.2474;AA=T|||;VT=SNP
7	133274621	rs4728291	C	T	100	PASS	AC=4201;AF=0.838858;AN=5008;NS=2504;DP=18619;EAS_AF=0.7827;AMR_AF=0.902;AFR_AF=0.8086;EUR_AF=0.8936;SAS_AF=0.8364;AA=C|||;VT=SNP
7	133274648	rs74611681	G	A	100	PASS	AC=114;AF=0.0227636;AN=5008;NS=2504;DP=18915;EAS_AF=0;AMR_AF=0.0331;AFR_AF=0.0023;EUR_AF=0.0746;SAS_AF=0.0133;AA=G|||;VT=SNP
7	133274980	rs10243071	G	A	100	PASS	AC=4202;AF=0.839058;AN=5008;NS=2504;DP=15388;EAS_AF=0.7867;AMR_AF=0.902;AFR_AF=0.8071;EUR_AF=0.8936;SAS_AF=0.8354;AA=A|||;VT=SNP
7	133275161	rs75486675	G	A	100	PASS	AC=271;AF=0.0541134;AN=5008;NS=2504;DP=14019;EAS_AF=0.001;AMR_AF=0.0548;AFR_AF=0.0484;EUR_AF=0.0885;SAS_AF=0.0808;AA=G|||;VT=SNP
7	133275391	rs10243390	C	T	100	PASS	AC=3269;AF=0.652756;AN=5008;NS=2504;DP=16261;EAS_AF=0.7222;AMR_AF=0.7666;AFR_AF=0.4244;EUR_AF=0.7008;SAS_AF=0.7597;AA=C|||;VT=SNP
7	133275855	rs62470025	C	G	100	PASS	AC=777;AF=0.155152;AN=5008;NS=2504;DP=19058;EAS_AF=0.2123;AMR_AF=0.0965;AFR_AF=0.1755;EUR_AF=0.1034;SAS_AF=0.1636;AA=G|||;VT=SNP
7	133275867	rs12673508	A	G	100	PASS	AC=3277;AF=0.654353;AN=5008;NS=2504;DP=19554;EAS_AF=0.7232;AMR_AF=0.7666;AFR_AF=0.4266;EUR_AF=0.7038;SAS_AF=0.7607;AA=A|||;VT=SNP
7	133276033	rs2432638	A	G	100	PASS	AC=3275;AF=0.653954;AN=5008;NS=2504;DP=17587;EAS_AF=0.7232;AMR_AF=0.7666;AFR_AF=0.4259;EUR_AF=0.7038;SAS_AF=0.7597;AA=A|||;VT=SNP
7	133276699	rs77427664	A	C	100	PASS	AC=19;AF=0.00379393;AN=5008;NS=2504;DP=16902;EAS_AF=0;AMR_AF=0.0014;AFR_AF=0.0015;EUR_AF=0.0089;SAS_AF=0.0072;AA=A|||;VT=SNP
7	133276783	rs2432641	C	T	100	PASS	AC=912;AF=0.182109;AN=5008;NS=2504;DP=19975;EAS_AF=0.0645;AMR_AF=0.134;AFR_AF=0.3676;EUR_AF=0.1928;SAS_AF=0.0757;AA=C|||;VT=SNP
7	133277202	rs10267029	T	A	100	PASS	AC=876;AF=0.17492;AN=5008;NS=2504;DP=16036;EAS_AF=0.0645;AMR_AF=0.134;AFR_AF=0.3404;EUR_AF=0.1928;SAS_AF=0.0757;AA=T|||;VT=SNP
7	133277831	rs12536005	C	G	100	PASS	AC=3282;AF=0.655351;AN=5008;NS=2504;DP=19843;EAS_AF=0.7183;AMR_AF=0.7622;AFR_AF=0.4402;EUR_AF=0.6998;SAS_AF=0.7597;AA=C|||;VT=SNP
7	133278345	rs117422613	T	C	100	PASS	AC=37;AF=0.00738818;AN=5008;NS=2504;DP=18511;EAS_AF=0;AMR_AF=0.0144;AFR_AF=0;EUR_AF=0.0199;SAS_AF=0.0072;AA=T|||;VT=SNP
7	133278489	rs17167160	G	A	100	PASS	AC=585;AF=0.116813;AN=5008;NS=2504;DP=18458;EAS_AF=0.1776;AMR_AF=0.0865;AFR_AF=0.0658;EUR_AF=0.1034;SAS_AF=0.1585;AA=G|||;VT=SNP
7	133279241	rs12673422	T	C	100	PASS	AC=458;AF=0.0914537;AN=5008;NS=2504;DP=12705;EAS_AF=0.0724;AMR_AF=0.0663;AFR_AF=0.0053;EUR_AF=0.1163;SAS_AF=0.2198;AA=T|||;VT=SNP
7	133279507	rs59057820	G	A	100	PASS	AC=740;AF=0.147764;AN=5008;NS=2504;DP=16129;EAS_AF=0.2113;AMR_AF=0.0965;AFR_AF=0.1581;EUR_AF=0.1034;SAS_AF=0.1503;AA=A|||;VT=SNP
7	133280339	rs11526285	G	T	100	PASS	AC=759;AF=0.151558;AN=5008;NS=2504;DP=19022;EAS_AF=0.2113;AMR_AF=0.0965;AFR_AF=0.1619;EUR_AF=0.1034;SAS_AF=0.1646;AA=G|||;VT=SNP
7	133281967	rs73150840	T	A	100	PASS	AC=58;AF=0.0115815;AN=5008;NS=2504;DP=18950;EAS_AF=0;AMR_AF=0.0231;AFR_AF=0.0023;EUR_AF=0.0348;SAS_AF=0.0041;AA=T|||;VT=SNP
7	133282637	rs147818636	C	T	100	PASS	AC=21;AF=0.00419329;AN=5008;NS=2504;DP=14939;EAS_AF=0;AMR_AF=0.0086;AFR_AF=0.0015;EUR_AF=0.0119;SAS_AF=0.001;AA=C|||;VT=SNP
7	133282911	rs12707103	C	T	100	PASS	AC=3232;AF=0.645367;AN=5008;NS=2504;DP=18924;EAS_AF=0.7173;AMR_AF=0.7622;AFR_AF=0.4153;EUR_AF=0.6968;SAS_AF=0.7464;AA=C|||;VT=SNP
7	133283507	rs117185485	G	A	100	PASS	AC=35;AF=0.00698882;AN=5008;NS=2504;DP=14242;EAS_AF=0;AMR_AF=0.013;AFR_AF=0.0015;EUR_AF=0.0179;SAS_AF=0.0061;AA=G|||;VT=SNP
7	133283772	rs2991227	A	T	100	PASS	AC=458;AF=0.0914537;AN=5008;NS=2504;DP=12459;EAS_AF=0.0645;AMR_AF=0.1052;AFR_AF=0.0446;EUR_AF=0.1928;SAS_AF=0.0685;AA=A|||;VT=SNP
7	133283960	rs2991226	G	T	100	PASS	AC=914;AF=0.182508;AN=5008;NS=2504;DP=15095;EAS_AF=0.0645;AMR_AF=0.134;AFR_AF=0.3691;EUR_AF=0.1928;SAS_AF=0.0757;AA=G|||;VT=SNP
7	133284004	rs2911496	A	T	100	PASS	AC=917;AF=0.183107;AN=5008;NS=2504;DP=15409;EAS_AF=0.0645;AMR_AF=0.134;AFR_AF=0.3691;EUR_AF=0.1958;SAS_AF=0.0757;AA=A|||;VT=SNP
7	133284631	rs117543338	T	G	100	PASS	AC=45;AF=0.00898562;AN=5008;NS=2504;DP=15183;EAS_AF=0;AMR_AF=0.013;AFR_AF=0.0015;EUR_AF=0.0179;SAS_AF=0.0164;AA=T|||;VT=SNP
7	133285678	rs6963496	T	C	100	PASS	AC=4236;AF=0.845847;AN=5008;NS=2504;DP=16903;EAS_AF=0.7887;AMR_AF=0.902;AFR_AF=0.8366;EUR_AF=0.8966;SAS_AF=0.8252;AA=C|||;VT=SNP
7	133288133	rs6954842	A	G	100	PASS	AC=3273;AF=0.653554;AN=5008;NS=2504;DP=19952;EAS_AF=0.7252;AMR_AF=0.7666;AFR_AF=0.4304;EUR_AF=0.7038;SAS_AF=0.7495;AA=A|||;VT=SNP
7	133288374	rs2345622	C	G	100	PASS	AC=4221;AF=0.842851;AN=5008;NS=2504;DP=18100;EAS_AF=0.7897;AMR_AF=0.8977;AFR_AF=0.8275;EUR_AF=0.8956;SAS_AF=0.8252;AA=G|||;VT=SNP
7	133290309	rs6965882	C	T	100	PASS	AC=1545;AF=0.308506;AN=5008;NS=2504;DP=17230;EAS_AF=0.2788;AMR_AF=0.2233;AFR_AF=0.4266;EUR_AF=0.2982;SAS_AF=0.2505;AA=C|||;VT=SNP
7	133290717	rs62470027	G	A	100	PASS	AC=749;AF=0.149561;AN=5008;NS=2504;DP=20665;EAS_AF=0.0645;AMR_AF=0.1268;AFR_AF=0.2489;EUR_AF=0.1918;SAS_AF=0.0757;AA=G|||;VT=SNP
7	133291596	rs78341591	C	T	100	PASS	AC=29;AF=0.00579073;AN=5008;NS=2504;DP=15931;EAS_AF=0;AMR_AF=0.0086;AFR_AF=0;EUR_AF=0.0149;SAS_AF=0.0082;AA=C|||;VT=SNP
7	133292697	rs4731968	A	G	100	PASS	AC=453;AF=0.0904553;AN=5008;NS=2504;DP=16582;EAS_AF=0.0645;AMR_AF=0.1052;AFR_AF=0.0431;EUR_AF=0.1899;SAS_AF=0.0685;AA=A|||;VT=SNP
7	133293190	rs4728292	G	A	100	PASS	AC=1694;AF=0.338259;AN=5008;NS=2504;DP=15921;EAS_AF=0.2798;AMR_AF=0.2291;AFR_AF=0.5363;EUR_AF=0.2952;SAS_AF=0.2526;AA=A|||;VT=SNP
7	133293403	rs4728294	A	C	100	PASS	AC=332;AF=0.0662939;AN=5008;NS=2504;DP=14916;EAS_AF=0.0069;AMR_AF=0.0865;AFR_AF=0.0061;EUR_AF=0.1889;SAS_AF=0.0685;AA=A|||;VT=SNP
7	133293427	rs12666953	T	C	100	PASS	AC=3411;AF=0.68111;AN=5008;NS=2504;DP=14109;EAS_AF=0.7212;AMR_AF=0.7723;AFR_AF=0.5356;EUR_AF=0.7038;SAS_AF=0.7485;AA=C|||;VT=SNP
7	133294304	rs17167165	C	T	100	PASS	AC=1544;AF=0.308307;AN=5008;NS=2504;DP=19662;EAS_AF=0.2788;AMR_AF=0.2233;AFR_AF=0.4274;EUR_AF=0.2952;SAS_AF=0.2515;AA=C|||;VT=SNP
7	133295063	rs149142052	A	G	100	PASS	AC=35;AF=0.00698882;AN=5008;NS=2504;DP=18920;EAS_AF=0;AMR_AF=0.0086;AFR_AF=0.0023;EUR_AF=0.0239;SAS_AF=0.002;AA=A|||;VT=SNP
7	133295213	rs10282409	C	T	100	PASS	AC=1666;AF=0.332668;AN=5008;NS=2504;DP=18916;EAS_AF=0.2758;AMR_AF=0.2277;AFR_AF=0.5182;EUR_AF=0.2962;SAS_AF=0.2526;AA=T|||;VT=SNP
7	133295260	rs10252835	A	G	100	PASS	AC=1673;AF=0.334065;AN=5008;NS=2504;DP=17632;EAS_AF=0.2817;AMR_AF=0.2277;AFR_AF=0.5182;EUR_AF=0.2962;SAS_AF=0.2536;AA=G|||;VT=SNP
7	133295627	rs11760998	G	A	100	PASS	AC=1539;AF=0.307308;AN=5008;NS=2504;DP=14573;EAS_AF=0.2758;AMR_AF=0.2233;AFR_AF=0.4236;EUR_AF=0.2962;SAS_AF=0.2536;AA=G|||;VT=SNP
7	133295653	rs10242513	T	C	100	PASS	AC=1671;AF=0.333666;AN=5008;NS=2504;DP=16354;EAS_AF=0.2798;AMR_AF=0.2277;AFR_AF=0.5182;EUR_AF=0.2962;SAS_AF=0.2536;AA=C|||;VT=SNP
7	133297858	rs59574007	T	A	100	PASS	AC=1564;AF=0.3123;AN=5008;NS=2504;DP=15679;EAS_AF=0.2808;AMR_AF=0.2277;AFR_AF=0.4372;EUR_AF=0.2962;SAS_AF=0.2526;AA=T|||;VT=SNP
7	133298471	rs59601406	A	T	100	PASS	AC=795;AF=0.158746;AN=5008;NS=2504;DP=20468;EAS_AF=0.2173;AMR_AF=0.0965;AFR_AF=0.1755;EUR_AF=0.1034;SAS_AF=0.1769;AA=A|||;VT=SNP
7	133299334	rs77687052	A	G	100	PASS	AC=38;AF=0.00758786;AN=5008;NS=2504;DP=18978;EAS_AF=0;AMR_AF=0.0043;AFR_AF=0.0023;EUR_AF=0.0149;SAS_AF=0.0174;AA=A|||;VT=SNP
7	133301321	rs17167168	T	C	100	PASS	AC=936;AF=0.186901;AN=5008;NS=2504;DP=17281;EAS_AF=0.2391;AMR_AF=0.1037;AFR_AF=0.267;EUR_AF=0.1044;SAS_AF=0.1687;AA=T|||;VT=SNP
7	133302183	rs56868289	A	C	100	PASS	AC=802;AF=0.160144;AN=5008;NS=2504;DP=18799;EAS_AF=0.2272;AMR_AF=0.098;AFR_AF=0.1815;EUR_AF=0.1014;SAS_AF=0.1667;AA=C|||;VT=SNP
7	133302253	rs17167169	A	G	100	PASS	AC=120;AF=0.0239617;AN=5008;NS=2504;DP=19442;EAS_AF=0;AMR_AF=0.1124;AFR_AF=0.0023;EUR_AF=0.0328;SAS_AF=0.0061;AA=A|||;VT=SNP
7	133302292	rs117701699	C	T	100	PASS	AC=37;AF=0.00738818;AN=5008;NS=2504;DP=18340;EAS_AF=0;AMR_AF=0.0144;AFR_AF=0;EUR_AF=0.0199;SAS_AF=0.0072;AA=C|||;VT=SNP
7	133302345	rs17167170	A	G	100	PASS	AC=751;AF=0.14996;AN=5008;NS=2504;DP=18076;EAS_AF=0.0675;AMR_AF=0.1268;AFR_AF=0.2413;EUR_AF=0.2008;SAS_AF=0.0757;AA=A|||;VT=SNP
7	133302371	rs17658042	G	T	100	PASS	AC=428;AF=0.0854633;AN=5008;NS=2504;DP=17870;EAS_AF=0.0675;AMR_AF=0.1023;AFR_AF=0.0174;EUR_AF=0.1978;SAS_AF=0.0685;AA=G|||;VT=SNP
7	133303452	rs9641952	A	G	100	PASS	AC=822;AF=0.164137;AN=5008;NS=2504;DP=16492;EAS_AF=0.2401;AMR_AF=0.1009;AFR_AF=0.1793;EUR_AF=0.1083;SAS_AF=0.1677;AA=A|||;VT=SNP
7	133303907	rs7779631	G	C	100	PASS	AC=738;AF=0.147364;AN=5008;NS=2504;DP=18778;EAS_AF=0.0675;AMR_AF=0.1268;AFR_AF=0.2315;EUR_AF=0.2008;SAS_AF=0.0757;AA=G|||;VT=SNP
7	133304155	rs10268084	A	C	100	PASS	AC=941;AF=0.187899;AN=5008;NS=2504;DP=21667;EAS_AF=0.2391;AMR_AF=0.1052;AFR_AF=0.267;EUR_AF=0.1083;SAS_AF=0.1687;AA=A|||;VT=SNP
7	133304188	rs17167175	A	G	100	PASS	AC=821;AF=0.163938;AN=5008;NS=2504;DP=21156;EAS_AF=0.2391;AMR_AF=0.1009;AFR_AF=0.1793;EUR_AF=0.1083;SAS_AF=0.1677;AA=A|||;VT=SNP
7	133304255	rs10239061	G	T	100	PASS	AC=942;AF=0.188099;AN=5008;NS=2504;DP=19818;EAS_AF=0.2391;AMR_AF=0.1052;AFR_AF=0.2678;EUR_AF=0.1083;SAS_AF=0.1687;AA=G|||;VT=SNP
7	133304276	rs55633941	A	G	100	PASS	AC=821;AF=0.163938;AN=5008;NS=2504;DP=19282;EAS_AF=0.2391;AMR_AF=0.1009;AFR_AF=0.1793;EUR_AF=0.1083;SAS_AF=0.1677;AA=A|||;VT=SNP
7	133304295	rs10239077	G	A	100	PASS	AC=933;AF=0.186302;AN=5008;NS=2504;DP=20394;EAS_AF=0.2391;AMR_AF=0.1009;AFR_AF=0.264;EUR_AF=0.1074;SAS_AF=0.1687;AA=G|||;VT=SNP
7	133304694	rs57352738	T	A	100	PASS	AC=760;AF=0.151757;AN=5008;NS=2504;DP=18337;EAS_AF=0.0675;AMR_AF=0.1268;AFR_AF=0.2466;EUR_AF=0.2028;SAS_AF=0.0757;AA=T|||;VT=SNP
7	133304716	rs116922979	A	G	100	PASS	AC=24;AF=0.00479233;AN=5008;NS=2504;DP=18155;EAS_AF=0;AMR_AF=0.0072;AFR_AF=0.0008;EUR_AF=0.0179;SAS_AF=0;AA=A|||;VT=SNP
7	133305242	rs12539107	A	T	100	PASS	AC=159;AF=0.0317492;AN=5008;NS=2504;DP=18426;EAS_AF=0;AMR_AF=0.1254;AFR_AF=0.0038;EUR_AF=0.0596;SAS_AF=0.0072;AA=A|||;VT=SNP
7	133305450	rs9641953	G	A	100	PASS	AC=915;AF=0.182708;AN=5008;NS=2504;DP=19414;EAS_AF=0.2331;AMR_AF=0.0994;AFR_AF=0.2595;EUR_AF=0.1034;SAS_AF=0.1677;AA=A|||;VT=SNP
7	133305729	rs6956399	G	A	100	PASS	AC=740;AF=0.147764;AN=5008;NS=2504;DP=19797;EAS_AF=0.0675;AMR_AF=0.1268;AFR_AF=0.2368;EUR_AF=0.1988;SAS_AF=0.0726;AA=A|||;VT=SNP
7	133306140	rs1004149	T	C	100	PASS	AC=951;AF=0.189896;AN=5008;NS=2504;DP=17333;EAS_AF=0.2371;AMR_AF=0.1023;AFR_AF=0.2784;EUR_AF=0.1054;SAS_AF=0.1708;AA=T|||;VT=SNP
7	133306863	rs11766492	G	A	100	PASS	AC=1921;AF=0.383586;AN=5008;NS=2504;DP=19256;EAS_AF=0.1954;AMR_AF=0.2709;AFR_AF=0.4092;EUR_AF=0.4483;SAS_AF=0.5562;AA=G|||;VT=SNP
7	133307016	rs77116418	G	A	100	PASS	AC=58;AF=0.0115815;AN=5008;NS=2504;DP=19311;EAS_AF=0;AMR_AF=0.0101;AFR_AF=0.0015;EUR_AF=0.0338;SAS_AF=0.0153;AA=G|||;VT=SNP
7	133308391	rs13223070	C	T	100	PASS	AC=1916;AF=0.382588;AN=5008;NS=2504;DP=18678;EAS_AF=0.1954;AMR_AF=0.2738;AFR_AF=0.4054;EUR_AF=0.4483;SAS_AF=0.5542;AA=C|||;VT=SNP
7	133309637	rs184632635	C	T	100	PASS	AC=19;AF=0.00379393;AN=5008;NS=2504;DP=13179;EAS_AF=0;AMR_AF=0.0086;AFR_AF=0.0023;EUR_AF=0.0089;SAS_AF=0.001;AA=C|||;VT=SNP
7	133310218	rs17167177	G	C	100	PASS	AC=809;AF=0.161542;AN=5008;NS=2504;DP=19051;EAS_AF=0.2391;AMR_AF=0.0965;AFR_AF=0.1732;EUR_AF=0.1044;SAS_AF=0.1708;AA=G|||;VT=SNP
7	133311249	rs78869665	C	T	100	PASS	AC=114;AF=0.0227636;AN=5008;NS=2504;DP=19312;EAS_AF=0;AMR_AF=0.0331;AFR_AF=0.0015;EUR_AF=0.0765;SAS_AF=0.0123;AA=C|||;VT=SNP
7	133311350	rs12707106	A	T	100	PASS	AC=640;AF=0.127796;AN=5008;NS=2504;DP=18858;EAS_AF=0.0714;AMR_AF=0.1182;AFR_AF=0.0083;EUR_AF=0.2386;SAS_AF=0.2403;AA=A|||;VT=SNP
7	133311642	rs11976828	G	A	100	PASS	AC=2828;AF=0.564696;AN=5008;NS=2504;DP=19783;EAS_AF=0.8016;AMR_AF=0.7046;AFR_AF=0.4206;EUR_AF=0.5437;SAS_AF=0.4376;AA=G|||;VT=SNP
7	133312235	rs12707107	C	T	100	PASS	AC=1927;AF=0.384784;AN=5008;NS=2504;DP=18129;EAS_AF=0.1984;AMR_AF=0.2752;AFR_AF=0.407;EUR_AF=0.4513;SAS_AF=0.5562;AA=C|||;VT=SNP
7	133314589	rs57853761	C	T	100	PASS	AC=794;AF=0.158546;AN=5008;NS=2504;DP=16919;EAS_AF=0.2351;AMR_AF=0.0965;AFR_AF=0.1657;EUR_AF=0.1044;SAS_AF=0.1697;AA=C|||;VT=SNP
7	133315521	rs17167179	A	G	100	PASS	AC=800;AF=0.159744;AN=5008;NS=2504;DP=15938;EAS_AF=0.2361;AMR_AF=0.0965;AFR_AF=0.1687;EUR_AF=0.1044;SAS_AF=0.1708;AA=A|||;VT=SNP
7	133315802	rs145229025	T	C	100	PASS	AC=30;AF=0.00599042;AN=5008;NS=2504;DP=16400;EAS_AF=0;AMR_AF=0.0086;AFR_AF=0;EUR_AF=0.0159;SAS_AF=0.0082;AA=T|||;VT=SNP
7	133315895	rs11773721	T	C	100	PASS	AC=321;AF=0.0640974;AN=5008;NS=2504;DP=16872;EAS_AF=0;AMR_AF=0.0807;AFR_AF=0.0053;EUR_AF=0.1918;SAS_AF=0.0665;AA=T|||;VT=SNP
7	133316995	rs6949187	G	C	100	PASS	AC=1937;AF=0.386781;AN=5008;NS=2504;DP=15580;EAS_AF=0.2004;AMR_AF=0.2738;AFR_AF=0.4115;EUR_AF=0.4533;SAS_AF=0.5573;AA=G|||;VT=SNP
7	133317920	rs62470055	A	G	100	PASS	AC=812;AF=0.162141;AN=5008;NS=2504;DP=17995;EAS_AF=0.2411;AMR_AF=0.0965;AFR_AF=0.174;EUR_AF=0.1044;SAS_AF=0.1708;AA=A|||;VT=SNP
7	133319427	rs12707110	A	G	100	PASS	AC=1957;AF=0.390775;AN=5008;NS=2504;DP=14308;EAS_AF=0.1984;AMR_AF=0.281;AFR_AF=0.4221;EUR_AF=0.4553;SAS_AF=0.5583;AA=A|||;VT=SNP
7	133320251	rs17167181	C	A	100	PASS	AC=305;AF=0.0609026;AN=5008;NS=2504;DP=19470;EAS_AF=0.001;AMR_AF=0.0591;AFR_AF=0.0696;EUR_AF=0.0885;SAS_AF=0.0838;AA=C|||;VT=SNP
7	133321198	rs11764989	T	C	100	PASS	AC=1951;AF=0.389577;AN=5008;NS=2504;DP=19005;EAS_AF=0.1954;AMR_AF=0.2795;AFR_AF=0.4228;EUR_AF=0.4513;SAS_AF=0.5593;AA=T|||;VT=SNP
7	133321915	rs2991231	T	C	100	PASS	AC=2093;AF=0.417931;AN=5008;NS=2504;DP=16541;EAS_AF=0.5804;AMR_AF=0.6196;AFR_AF=0.2806;EUR_AF=0.4453;SAS_AF=0.2648;AA=C|||;VT=SNP
7	133322506	rs17167183	A	G	100	PASS	AC=819;AF=0.163538;AN=5008;NS=2504;DP=16304;EAS_AF=0.2321;AMR_AF=0.0937;AFR_AF=0.1884;EUR_AF=0.1034;SAS_AF=0.1708;AA=A|||;VT=SNP
7	133322610	rs143701837	T	C	100	PASS	AC=37;AF=0.00738818;AN=5008;NS=2504;DP=15653;EAS_AF=0;AMR_AF=0.0144;AFR_AF=0;EUR_AF=0.0199;SAS_AF=0.0072;AA=T|||;VT=SNP
7	133322680	rs4728295	A	T	100	PASS	AC=2056;AF=0.410543;AN=5008;NS=2504;DP=14615;EAS_AF=0.5744;AMR_AF=0.6167;AFR_AF=0.2595;EUR_AF=0.4433;SAS_AF=0.2658;AA=T|||;VT=SNP
7	133322697	rs2042000	T	C	100	PASS	AC=2445;AF=0.488219;AN=5008;NS=2504;DP=14388;EAS_AF=0.4286;AMR_AF=0.3127;AFR_AF=0.5265;EUR_AF=0.4662;SAS_AF=0.6452;AA=T|||;VT=SNP
7	133323155	rs142167692	G	A	100	PASS	AC=15;AF=0.00299521;AN=5008;NS=2504;DP=17330;EAS_AF=0;AMR_AF=0;AFR_AF=0;EUR_AF=0.0149;SAS_AF=0;AA=T|||;VT=SNP
7	133323417	rs10244670	A	G	100	PASS	AC=2049;AF=0.409145;AN=5008;NS=2504;DP=18583;EAS_AF=0.5784;AMR_AF=0.6167;AFR_AF=0.2496;EUR_AF=0.4433;SAS_AF=0.2679;AA=A|||;VT=SNP
7	133324567	rs12540206	G	A	100	PASS	AC=1936;AF=0.386581;AN=5008;NS=2504;DP=15185;EAS_AF=0.1944;AMR_AF=0.2738;AFR_AF=0.416;EUR_AF=0.4523;SAS_AF=0.5573;AA=G|||;VT=SNP
7	133324665	rs9656422	C	T	100	PASS	AC=2029;AF=0.405152;AN=5008;NS=2504;DP=14334;EAS_AF=0.5704;AMR_AF=0.6124;AFR_AF=0.2474;EUR_AF=0.4394;SAS_AF=0.2658;AA=C|||;VT=SNP
7	133324679	rs76182205	A	T	100	PASS	AC=69;AF=0.013778;AN=5008;NS=2504;DP=14232;EAS_AF=0;AMR_AF=0.0202;AFR_AF=0.0008;EUR_AF=0.0477;SAS_AF=0.0061;AA=A|||;VT=SNP
7	133324987	rs9656423	T	C	100	PASS	AC=2038;AF=0.406949;AN=5008;NS=2504;DP=13855;EAS_AF=0.5704;AMR_AF=0.6153;AFR_AF=0.2526;EUR_AF=0.4394;SAS_AF=0.2658;AA=T|||;VT=SNP
7	133325031	rs9656424	A	T	100	PASS	AC=2039;AF=0.407149;AN=5008;NS=2504;DP=13979;EAS_AF=0.5704;AMR_AF=0.6153;AFR_AF=0.2526;EUR_AF=0.4394;SAS_AF=0.2669;AA=A|||;VT=SNP
7	133326002	rs10488170	A	G	100	PASS	AC=1306;AF=0.260783;AN=5008;NS=2504;DP=19767;EAS_AF=0.5;AMR_AF=0.4942;AFR_AF=0.0189;EUR_AF=0.2406;SAS_AF=0.1963;AA=A|||;VT=SNP
7	133326196	rs10227672	G	C	100	PASS	AC=2495;AF=0.498203;AN=5008;NS=2504;DP=19898;EAS_AF=0.5645;AMR_AF=0.683;AFR_AF=0.4334;EUR_AF=0.5288;SAS_AF=0.3548;AA=C|||;VT=SNP
7	133326602	rs4731970	C	T	100	PASS	AC=2023;AF=0.403954;AN=5008;NS=2504;DP=18683;EAS_AF=0.5625;AMR_AF=0.6124;AFR_AF=0.2496;EUR_AF=0.4394;SAS_AF=0.2648;AA=C|||;VT=SNP
7	133327587	rs10954422	G	A	100	PASS	AC=2022;AF=0.403754;AN=5008;NS=2504;DP=18576;EAS_AF=0.5675;AMR_AF=0.6124;AFR_AF=0.2443;EUR_AF=0.4404;SAS_AF=0.2648;AA=G|||;VT=SNP
7	133327950	rs11762935	G	T	100	PASS	AC=2018;AF=0.402955;AN=5008;NS=2504;DP=19077;EAS_AF=0.5635;AMR_AF=0.6124;AFR_AF=0.2443;EUR_AF=0.4404;SAS_AF=0.2648;AA=G|||;VT=SNP
7	133328108	rs58318333	G	A	100	PASS	AC=1626;AF=0.324681;AN=5008;NS=2504;DP=21982;EAS_AF=0.1944;AMR_AF=0.2205;AFR_AF=0.3366;EUR_AF=0.3658;SAS_AF=0.4744;AA=G|||;VT=SNP
7	133328142	rs10251338	T	A	100	PASS	AC=2082;AF=0.415735;AN=5008;NS=2504;DP=22553;EAS_AF=0.1954;AMR_AF=0.2896;AFR_AF=0.5098;EUR_AF=0.4553;SAS_AF=0.5644;AA=T|||;VT=SNP
7	133328214	rs73150853	G	A	100	PASS	AC=55;AF=0.0109824;AN=5008;NS=2504;DP=20253;EAS_AF=0;AMR_AF=0.0115;AFR_AF=0;EUR_AF=0.0239;SAS_AF=0.0235;AA=G|||;VT=SNP
7	133328222	rs10235846	C	A	100	PASS	AC=2032;AF=0.405751;AN=5008;NS=2504;DP=20516;EAS_AF=0.5675;AMR_AF=0.6138;AFR_AF=0.2511;EUR_AF=0.4404;SAS_AF=0.2648;AA=A|||;VT=SNP
7	133328782	rs7780456	C	T	100	PASS	AC=2025;AF=0.404353;AN=5008;NS=2504;DP=19184;EAS_AF=0.5675;AMR_AF=0.6167;AFR_AF=0.2443;EUR_AF=0.4404;SAS_AF=0.2648;AA=C|||;VT=SNP
7	133329025	rs62470058	C	G	100	PASS	AC=303;AF=0.0605032;AN=5008;NS=2504;DP=18127;EAS_AF=0;AMR_AF=0.0692;AFR_AF=0.062;EUR_AF=0.0964;SAS_AF=0.0777;AA=C|||;VT=SNP
7	133330144	rs12707111	C	T	100	PASS	AC=702;AF=0.140176;AN=5008;NS=2504;DP=17519;EAS_AF=0.0734;AMR_AF=0.121;AFR_AF=0.0484;EUR_AF=0.2416;SAS_AF=0.2423;AA=C|||;VT=SNP
7	133330374	rs12333918	T	G	100	PASS	AC=2055;AF=0.410343;AN=5008;NS=2504;DP=18378;EAS_AF=0.5704;AMR_AF=0.6153;AFR_AF=0.264;EUR_AF=0.4404;SAS_AF=0.2669;AA=c|||;VT=SNP
7	133330853	rs17167187	C	T	100	PASS	AC=786;AF=0.156949;AN=5008;NS=2504;DP=17684;EAS_AF=0.2341;AMR_AF=0.0922;AFR_AF=0.1649;EUR_AF=0.1034;SAS_AF=0.1677;AA=C|||;VT=SNP
7	133331041	rs2909224	C	G	100	PASS	AC=2058;AF=0.410942;AN=5008;NS=2504;DP=16859;EAS_AF=0.5764;AMR_AF=0.6153;AFR_AF=0.2617;EUR_AF=0.4404;SAS_AF=0.2669;AA=G|||;VT=SNP
7	133331279	rs10954423	T	C	100	PASS	AC=1316;AF=0.26278;AN=5008;NS=2504;DP=16766;EAS_AF=0.506;AMR_AF=0.4942;AFR_AF=0.0212;EUR_AF=0.2406;SAS_AF=0.1973;AA=T|||;VT=SNP
7	133331405	rs2911495	T	C	100	PASS	AC=2048;AF=0.408946;AN=5008;NS=2504;DP=16385;EAS_AF=0.5764;AMR_AF=0.6153;AFR_AF=0.2542;EUR_AF=0.4404;SAS_AF=0.2669;AA=T|||;VT=SNP
7	133331952	rs2909225	C	T	100	PASS	AC=2046;AF=0.408546;AN=5008;NS=2504;DP=19959;EAS_AF=0.5734;AMR_AF=0.6153;AFR_AF=0.2534;EUR_AF=0.4423;SAS_AF=0.2669;AA=T|||;VT=SNP
7	133332045	rs55843921	G	A	100	PASS	AC=430;AF=0.0858626;AN=5008;NS=2504;DP=20240;EAS_AF=0.0635;AMR_AF=0.0591;AFR_AF=0.0045;EUR_AF=0.1143;SAS_AF=0.2086;AA=G|||;VT=SNP
7	133332086	rs2991230	A	C	100	PASS	AC=2040;AF=0.407348;AN=5008;NS=2504;DP=19709;EAS_AF=0.5734;AMR_AF=0.6167;AFR_AF=0.2481;EUR_AF=0.4433;SAS_AF=0.2658;AA=A|||;VT=SNP
7	133333292	rs17167199	C	T	100	PASS	AC=2030;AF=0.405351;AN=5008;NS=2504;DP=17202;EAS_AF=0.5665;AMR_AF=0.6153;AFR_AF=0.2466;EUR_AF=0.4433;SAS_AF=0.2658;AA=C|||;VT=SNP
7	133333736	rs17167200	G	C	100	PASS	AC=1323;AF=0.264177;AN=5008;NS=2504;DP=14994;EAS_AF=0.5089;AMR_AF=0.4942;AFR_AF=0.0212;EUR_AF=0.2445;SAS_AF=0.1973;AA=g|||;VT=SNP
7	133334195	rs62470059	T	C	100	PASS	AC=2059;AF=0.411142;AN=5008;NS=2504;DP=13279;EAS_AF=0.5774;AMR_AF=0.6153;AFR_AF=0.2595;EUR_AF=0.4433;SAS_AF=0.2669;AA=C|||;VT=SNP
7	133334591	rs11763756	C	T	100	PASS	AC=2858;AF=0.570687;AN=5008;NS=2504;DP=17136;EAS_AF=0.8075;AMR_AF=0.7089;AFR_AF=0.4357;EUR_AF=0.5467;SAS_AF=0.4356;AA=T|||;VT=SNP
7	133334842	rs11771373	A	G	100	PASS	AC=2060;AF=0.411342;AN=5008;NS=2504;DP=18372;EAS_AF=0.5734;AMR_AF=0.6153;AFR_AF=0.264;EUR_AF=0.4433;SAS_AF=0.2658;AA=A|||;VT=SNP
7	133335011	rs11768150	T	G	100	PASS	AC=2050;AF=0.409345;AN=5008;NS=2504;DP=17927;EAS_AF=0.5704;AMR_AF=0.6153;AFR_AF=0.2587;EUR_AF=0.4433;SAS_AF=0.2658;AA=G|||;VT=SNP
7	133335144	rs11975290	C	A	100	PASS	AC=2050;AF=0.409345;AN=5008;NS=2504;DP=18660;EAS_AF=0.5704;AMR_AF=0.6153;AFR_AF=0.2587;EUR_AF=0.4433;SAS_AF=0.2658;AA=C|||;VT=SNP
7	133335176	rs10488172	T	G	100	PASS	AC=1274;AF=0.254393;AN=5008;NS=2504;DP=18355;EAS_AF=0.506;AMR_AF=0.4697;AFR_AF=0.0159;EUR_AF=0.2296;SAS_AF=0.1902;AA=T|||;VT=SNP
7	133335479	rs10954424	G	A	100	PASS	AC=2047;AF=0.408746;AN=5008;NS=2504;DP=17255;EAS_AF=0.5704;AMR_AF=0.6153;AFR_AF=0.2564;EUR_AF=0.4433;SAS_AF=0.2658;AA=G|||;VT=SNP
7	133336459	rs2991242	A	T	100	PASS	AC=2047;AF=0.408746;AN=5008;NS=2504;DP=17326;EAS_AF=0.5774;AMR_AF=0.6167;AFR_AF=0.2534;EUR_AF=0.4404;SAS_AF=0.2648;AA=A|||;VT=SNP
7	133336476	rs143907258	C	T	100	PASS	AC=122;AF=0.024361;AN=5008;NS=2504;DP=17302;EAS_AF=0;AMR_AF=0.1153;AFR_AF=0.0023;EUR_AF=0.0328;SAS_AF=0.0061;AA=C|||;VT=SNP
7	133336550	rs11562040	G	A	100	PASS	AC=806;AF=0.160942;AN=5008;NS=2504;DP=17980;EAS_AF=0.2371;AMR_AF=0.0937;AFR_AF=0.1755;EUR_AF=0.1034;SAS_AF=0.1697;AA=G|||;VT=SNP
7	133337074	rs7777805	T	C	100	PASS	AC=2065;AF=0.41234;AN=5008;NS=2504;DP=16113;EAS_AF=0.5804;AMR_AF=0.6167;AFR_AF=0.2648;EUR_AF=0.4404;SAS_AF=0.2648;AA=C|||;VT=SNP
7	133337635	rs2345941	A	G	100	PASS	AC=2064;AF=0.412141;AN=5008;NS=2504;DP=17413;EAS_AF=0.628;AMR_AF=0.6239;AFR_AF=0.2148;EUR_AF=0.4523;SAS_AF=0.2648;AA=A|||;VT=SNP
7	133338271	rs7800006	A	G	100	PASS	AC=2011;AF=0.401558;AN=5008;NS=2504;DP=17510;EAS_AF=0.2093;AMR_AF=0.2738;AFR_AF=0.4599;EUR_AF=0.4483;SAS_AF=0.5634;AA=A|||;VT=SNP
7	133338462	rs2066924	C	A	100	PASS	AC=2048;AF=0.408946;AN=5008;NS=2504;DP=19107;EAS_AF=0.5694;AMR_AF=0.6239;AFR_AF=0.2496;EUR_AF=0.4483;SAS_AF=0.2658;AA=C|||;VT=SNP
7	133339090	rs116878750	C	T	100	PASS	AC=63;AF=0.0125799;AN=5008;NS=2504;DP=19911;EAS_AF=0;AMR_AF=0.0317;AFR_AF=0.0023;EUR_AF=0.0338;SAS_AF=0.0041;AA=C|||;VT=SNP
7	133339343	rs17167210	G	A	100	PASS	AC=2018;AF=0.402955;AN=5008;NS=2504;DP=19485;EAS_AF=0.5685;AMR_AF=0.6167;AFR_AF=0.2481;EUR_AF=0.4314;SAS_AF=0.2607;AA=G|||;VT=SNP
7	133339511	rs6955530	T	C	100	PASS	AC=2415;AF=0.482228;AN=5008;NS=2504;DP=20661;EAS_AF=0.4306;AMR_AF=0.3055;AFR_AF=0.5113;EUR_AF=0.4602;SAS_AF=0.6442;AA=T|||;VT=SNP
7	133339546	rs2483507	C	T	100	PASS	AC=2054;AF=0.410144;AN=5008;NS=2504;DP=20004;EAS_AF=0.5685;AMR_AF=0.6239;AFR_AF=0.2549;EUR_AF=0.4483;SAS_AF=0.2658;AA=C|||;VT=SNP
7	133339949	rs62471382	T	A	100	PASS	AC=814;AF=0.16254;AN=5008;NS=2504;DP=13172;EAS_AF=0.2361;AMR_AF=0.0937;AFR_AF=0.1793;EUR_AF=0.1044;SAS_AF=0.1728;AA=T|||;VT=SNP
7	133340194	rs10234061	A	T	100	PASS	AC=446;AF=0.0890575;AN=5008;NS=2504;DP=14188;EAS_AF=0.001;AMR_AF=0.0663;AFR_AF=0.1687;EUR_AF=0.0875;SAS_AF=0.09;AA=A|||;VT=SNP
7	133340248	rs10263870	G	A	100	PASS	AC=444;AF=0.0886581;AN=5008;NS=2504;DP=15298;EAS_AF=0.001;AMR_AF=0.0663;AFR_AF=0.1679;EUR_AF=0.0865;SAS_AF=0.09;AA=G|||;VT=SNP
7	133340287	rs2430768	T	C	100	PASS	AC=2523;AF=0.503794;AN=5008;NS=2504;DP=15056;EAS_AF=0.5794;AMR_AF=0.6902;AFR_AF=0.4297;EUR_AF=0.5398;SAS_AF=0.3569;AA=C|||;VT=SNP
7	133340630	rs2345943	T	C	100	PASS	AC=2532;AF=0.505591;AN=5008;NS=2504;DP=21277;EAS_AF=0.5804;AMR_AF=0.6916;AFR_AF=0.4357;EUR_AF=0.5388;SAS_AF=0.3569;AA=C|||;VT=SNP
7	133341162	rs2483509	G	A	100	PASS	AC=2068;AF=0.412939;AN=5008;NS=2504;DP=17852;EAS_AF=0.5734;AMR_AF=0.6225;AFR_AF=0.2595;EUR_AF=0.4513;SAS_AF=0.2669;AA=G|||;VT=SNP
7	133341262	rs73150859	G	A	100	PASS	AC=297;AF=0.0593051;AN=5008;NS=2504;DP=17495;EAS_AF=0.001;AMR_AF=0.0562;AFR_AF=0.0658;EUR_AF=0.0865;SAS_AF=0.0849;AA=G|||;VT=SNP
7	133342461	rs17659136	G	T	100	PASS	AC=16;AF=0.00319489;AN=5008;NS=2504;DP=20605;EAS_AF=0;AMR_AF=0.0014;AFR_AF=0.0008;EUR_AF=0.0109;SAS_AF=0.0031;AA=G|||;VT=SNP
7	133342641	rs78716890	G	T	100	PASS	AC=54;AF=0.0107827;AN=5008;NS=2504;DP=20392;EAS_AF=0.001;AMR_AF=0.0058;AFR_AF=0.0008;EUR_AF=0.0298;SAS_AF=0.0184;AA=G|||;VT=SNP
7	133342955	rs12530581	A	T	100	PASS	AC=2047;AF=0.408746;AN=5008;NS=2504;DP=22522;EAS_AF=0.5685;AMR_AF=0.6225;AFR_AF=0.2496;EUR_AF=0.4483;SAS_AF=0.2669;AA=A|||;VT=SNP
7	133342964	rs12535800	G	A	100	PASS	AC=19;AF=0.00379393;AN=5008;NS=2504;DP=22611;EAS_AF=0;AMR_AF=0.0101;AFR_AF=0.0008;EUR_AF=0.0109;SAS_AF=0;AA=G|||;VT=SNP
7	133343243	rs763643	T	A	100	PASS	AC=2047;AF=0.408746;AN=5008;NS=2504;DP=20545;EAS_AF=0.5685;AMR_AF=0.6225;AFR_AF=0.2496;EUR_AF=0.4483;SAS_AF=0.2669;AA=T|||;VT=SNP
7	133343349	rs763644	G	C	100	PASS	AC=2064;AF=0.412141;AN=5008;NS=2504;DP=22752;EAS_AF=0.5685;AMR_AF=0.6239;AFR_AF=0.2602;EUR_AF=0.4483;SAS_AF=0.2689;AA=C|||;VT=SNP
7	133343428	rs763645	C	T	100	PASS	AC=2047;AF=0.408746;AN=5008;NS=2504;DP=21112;EAS_AF=0.5685;AMR_AF=0.6225;AFR_AF=0.2496;EUR_AF=0.4483;SAS_AF=0.2669;AA=C|||;VT=SNP
7	133343642	rs6970448	G	A	100	PASS	AC=2055;AF=0.410343;AN=5008;NS=2504;DP=18229;EAS_AF=0.5685;AMR_AF=0.6225;AFR_AF=0.2557;EUR_AF=0.4483;SAS_AF=0.2669;AA=G|||;VT=SNP
7	133344010	rs4731974	C	T	100	PASS	AC=2047;AF=0.408746;AN=5008;NS=2504;DP=16471;EAS_AF=0.5685;AMR_AF=0.6225;AFR_AF=0.2496;EUR_AF=0.4483;SAS_AF=0.2669;AA=C|||;VT=SNP
7	133344566	rs4728296	C	T	100	PASS	AC=2056;AF=0.410543;AN=5008;NS=2504;DP=21584;EAS_AF=0.5694;AMR_AF=0.6225;AFR_AF=0.2557;EUR_AF=0.4483;SAS_AF=0.2669;AA=T|||;VT=SNP
7	133344573	rs10274470	T	C	100	PASS	AC=461;AF=0.0920527;AN=5008;NS=2504;DP=21553;EAS_AF=0.001;AMR_AF=0.0677;AFR_AF=0.1793;EUR_AF=0.0875;SAS_AF=0.09;AA=T|||;VT=SNP
7	133345024	rs76269374	G	A	100	PASS	AC=42;AF=0.00838658;AN=5008;NS=2504;DP=17910;EAS_AF=0;AMR_AF=0.0231;AFR_AF=0.0015;EUR_AF=0.0219;SAS_AF=0.002;AA=G|||;VT=SNP
7	133345207	rs12707114	C	G	100	PASS	AC=2410;AF=0.48123;AN=5008;NS=2504;DP=16949;EAS_AF=0.4296;AMR_AF=0.304;AFR_AF=0.5076;EUR_AF=0.4632;SAS_AF=0.6431;AA=C|||;VT=SNP
7	133345471	rs7808879	A	T	100	PASS	AC=2405;AF=0.480232;AN=5008;NS=2504;DP=17122;EAS_AF=0.4236;AMR_AF=0.304;AFR_AF=0.5076;EUR_AF=0.4632;SAS_AF=0.6442;AA=A|||;VT=SNP
7	133345526	rs7792396	T	C	100	PASS	AC=2418;AF=0.482827;AN=5008;NS=2504;DP=16287;EAS_AF=0.4286;AMR_AF=0.304;AFR_AF=0.5144;EUR_AF=0.4632;SAS_AF=0.6431;AA=T|||;VT=SNP
7	133345635	rs7776986	C	T	100	PASS	AC=2868;AF=0.572684;AN=5008;NS=2504;DP=16699;EAS_AF=0.4246;AMR_AF=0.3746;AFR_AF=0.6876;EUR_AF=0.5507;SAS_AF=0.7331;AA=C|||;VT=SNP
7	133345983	rs10236819	A	T	100	PASS	AC=2066;AF=0.41254;AN=5008;NS=2504;DP=16952;EAS_AF=0.5754;AMR_AF=0.6239;AFR_AF=0.2579;EUR_AF=0.4483;SAS_AF=0.2669;AA=A|||;VT=SNP
7	133346081	rs10266435	C	T	100	PASS	AC=1868;AF=0.373003;AN=5008;NS=2504;DP=18338;EAS_AF=0.5754;AMR_AF=0.6138;AFR_AF=0.1135;EUR_AF=0.4483;SAS_AF=0.2669;AA=C|||;VT=SNP
7	133346380	rs1133540	C	T	100	PASS	AC=2065;AF=0.41234;AN=5008;NS=2504;DP=11113;EAS_AF=0.5754;AMR_AF=0.6239;AFR_AF=0.2572;EUR_AF=0.4483;SAS_AF=0.2669;AA=C|||;VT=SNP
7	133347066	rs17601462	A	G	100	PASS	AC=2066;AF=0.41254;AN=5008;NS=2504;DP=18691;EAS_AF=0.5794;AMR_AF=0.6239;AFR_AF=0.2526;EUR_AF=0.4483;SAS_AF=0.2699;AA=A|||;VT=SNP
7	133347347	rs7783019	A	G	100	PASS	AC=2563;AF=0.511781;AN=5008;NS=2504;DP=17919;EAS_AF=0.5734;AMR_AF=0.6902;AFR_AF=0.4667;EUR_AF=0.5358;SAS_AF=0.3579;AA=G|||;VT=SNP
7	133347354	rs10271234	G	T	100	PASS	AC=456;AF=0.0910543;AN=5008;NS=2504;DP=18006;EAS_AF=0.001;AMR_AF=0.0663;AFR_AF=0.1762;EUR_AF=0.0875;SAS_AF=0.09;AA=G|||;VT=SNP
7	133347570	rs13237435	A	G	100	PASS	AC=2410;AF=0.48123;AN=5008;NS=2504;DP=17943;EAS_AF=0.4266;AMR_AF=0.3069;AFR_AF=0.5083;EUR_AF=0.4632;SAS_AF=0.6431;AA=A|||;VT=SNP
7	133348337	rs10231828	T	G	100	PASS	AC=2059;AF=0.411142;AN=5008;NS=2504;DP=20581;EAS_AF=0.5714;AMR_AF=0.6225;AFR_AF=0.2549;EUR_AF=0.4503;SAS_AF=0.2669;AA=G|||;VT=SNP
7	133348338	rs10231829	T	A	100	PASS	AC=2059;AF=0.411142;AN=5008;NS=2504;DP=20759;EAS_AF=0.5714;AMR_AF=0.6225;AFR_AF=0.2549;EUR_AF=0.4503;SAS_AF=0.2669;AA=A|||;VT=SNP
7	133348922	rs6467499	T	G	100	PASS	AC=2421;AF=0.483427;AN=5008;NS=2504;DP=20953;EAS_AF=0.4306;AMR_AF=0.3084;AFR_AF=0.5121;EUR_AF=0.4632;SAS_AF=0.6442;AA=T|||;VT=SNP
7	133349149	rs2430769	G	A	100	PASS	AC=2054;AF=0.410144;AN=5008;NS=2504;DP=19897;EAS_AF=0.5685;AMR_AF=0.6225;AFR_AF=0.2549;EUR_AF=0.4493;SAS_AF=0.2658;AA=G|||;VT=SNP
7	133349281	rs1014442	A	T	100	PASS	AC=2054;AF=0.410144;AN=5008;NS=2504;DP=20353;EAS_AF=0.5694;AMR_AF=0.6225;AFR_AF=0.2549;EUR_AF=0.4483;SAS_AF=0.2658;AA=A|||;VT=SNP
7	133351360	rs7803626	G	T	100	PASS	AC=794;AF=0.158546;AN=5008;NS=2504;DP=20593;EAS_AF=0.2371;AMR_AF=0.0893;AFR_AF=0.1657;EUR_AF=0.1034;SAS_AF=0.1738;AA=G|||;VT=SNP
7	133351993	rs60813828	C	G	100	PASS	AC=788;AF=0.157348;AN=5008;NS=2504;DP=17629;EAS_AF=0.2371;AMR_AF=0.0893;AFR_AF=0.1634;EUR_AF=0.1034;SAS_AF=0.1708;AA=C|||;VT=SNP
7	133352239	rs61137613	A	G	100	PASS	AC=796;AF=0.158946;AN=5008;NS=2504;DP=19686;EAS_AF=0.2371;AMR_AF=0.0893;AFR_AF=0.1694;EUR_AF=0.1034;SAS_AF=0.1708;AA=A|||;VT=SNP
7	133352318	rs10808271	T	C	100	PASS	AC=2073;AF=0.413938;AN=5008;NS=2504;DP=19073;EAS_AF=0.5784;AMR_AF=0.6239;AFR_AF=0.2602;EUR_AF=0.4483;SAS_AF=0.2679;AA=T|||;VT=SNP
7	133352719	rs12113650	C	G	100	PASS	AC=310;AF=0.061901;AN=5008;NS=2504;DP=17821;EAS_AF=0.001;AMR_AF=0.0562;AFR_AF=0.0756;EUR_AF=0.0865;SAS_AF=0.0849;AA=C|||;VT=SNP
7	133353965	rs1041621	G	A	100	PASS	AC=2066;AF=0.41254;AN=5008;NS=2504;DP=14534;EAS_AF=0.5774;AMR_AF=0.6225;AFR_AF=0.2572;EUR_AF=0.4483;SAS_AF=0.2669;AA=G|||;VT=SNP
7	133354072	rs6958569	G	A	100	PASS	AC=1338;AF=0.267173;AN=5008;NS=2504;DP=12143;EAS_AF=0.5139;AMR_AF=0.5058;AFR_AF=0.0174;EUR_AF=0.2515;SAS_AF=0.1973;AA=G|||;VT=SNP
7	133355098	rs17659708	A	G	100	PASS	AC=2068;AF=0.412939;AN=5008;NS=2504;DP=22292;EAS_AF=0.5774;AMR_AF=0.6225;AFR_AF=0.2572;EUR_AF=0.4483;SAS_AF=0.2689;AA=A|||;VT=SNP
7	133356091	rs113495600	T	C	100	PASS	AC=333;AF=0.0664936;AN=5008;NS=2504;DP=17330;EAS_AF=0.001;AMR_AF=0.0591;AFR_AF=0.0794;EUR_AF=0.1004;SAS_AF=0.0869;AA=C|||;VT=SNP
7	133357018	rs11761945	C	T	100	PASS	AC=1396;AF=0.278754;AN=5008;NS=2504;DP=14572;EAS_AF=0.1488;AMR_AF=0.2075;AFR_AF=0.2315;EUR_AF=0.3529;SAS_AF=0.4509;AA=C|||;VT=SNP
7	133357606	rs7794168	T	C	100	PASS	AC=2699;AF=0.538938;AN=5008;NS=2504;DP=21446;EAS_AF=0.4385;AMR_AF=0.3271;AFR_AF=0.7012;EUR_AF=0.4652;SAS_AF=0.6493;AA=T|||;VT=SNP
7	133358657	rs6966523	T	G	100	PASS	AC=1902;AF=0.379792;AN=5008;NS=2504;DP=20994;EAS_AF=0.1498;AMR_AF=0.2767;AFR_AF=0.4319;EUR_AF=0.4563;SAS_AF=0.5409;AA=T|||;VT=SNP
7	133360422	rs62471387	A	G	100	PASS	AC=34;AF=0.00678914;AN=5008;NS=2504;DP=17400;EAS_AF=0;AMR_AF=0.0231;AFR_AF=0.0023;EUR_AF=0.0119;SAS_AF=0.0031;AA=A|||;VT=SNP
7	133360731	rs59821244	G	A	100	PASS	AC=322;AF=0.0642971;AN=5008;NS=2504;DP=20322;EAS_AF=0.001;AMR_AF=0.0591;AFR_AF=0.0703;EUR_AF=0.1014;SAS_AF=0.0869;AA=G|||;VT=SNP
7	133360867	rs10263225	T	C	100	PASS	AC=416;AF=0.0830671;AN=5008;NS=2504;DP=22786;EAS_AF=0.001;AMR_AF=0.0634;AFR_AF=0.1392;EUR_AF=0.1014;SAS_AF=0.0869;AA=T|||;VT=SNP
7	133361412	rs2345944	A	G	100	PASS	AC=1995;AF=0.398363;AN=5008;NS=2504;DP=15346;EAS_AF=0.1498;AMR_AF=0.2795;AFR_AF=0.5;EUR_AF=0.4573;SAS_AF=0.5409;AA=A|||;VT=SNP
7	133362796	rs12113622	G	A	100	PASS	AC=320;AF=0.0638978;AN=5008;NS=2504;DP=17587;EAS_AF=0.001;AMR_AF=0.0591;AFR_AF=0.0696;EUR_AF=0.1004;SAS_AF=0.0869;AA=G|||;VT=SNP
7	133363580	rs57597668	C	T	100	PASS	AC=416;AF=0.0830671;AN=5008;NS=2504;DP=14543;EAS_AF=0.001;AMR_AF=0.0634;AFR_AF=0.1399;EUR_AF=0.1004;SAS_AF=0.0869;AA=C|||;VT=SNP
7	133365259	rs11766617	A	G	100	PASS	AC=1896;AF=0.378594;AN=5008;NS=2504;DP=16061;EAS_AF=0.1488;AMR_AF=0.2752;AFR_AF=0.4274;EUR_AF=0.4573;SAS_AF=0.5419;AA=A|||;VT=SNP
7	133366672	rs62471389	T	C	100	PASS	AC=12;AF=0.00239617;AN=5008;NS=2504;DP=17135;EAS_AF=0;AMR_AF=0.0014;AFR_AF=0;EUR_AF=0.0109;SAS_AF=0;AA=T|||;VT=SNP
7	133366921	rs11761733	G	A	100	PASS	AC=289;AF=0.0577077;AN=5008;NS=2504;DP=16798;EAS_AF=0.0595;AMR_AF=0.0476;AFR_AF=0.0023;EUR_AF=0.0885;SAS_AF=0.1063;AA=G|||;VT=SNP
7	133368867	rs2991238	G	A	100	PASS	AC=2699;AF=0.538938;AN=5008;NS=2504;DP=16041;EAS_AF=0.6984;AMR_AF=0.696;AFR_AF=0.4206;EUR_AF=0.5378;SAS_AF=0.4243;AA=G|||;VT=SNP
7	133370114	rs114717918	C	G	100	PASS	AC=576;AF=0.115016;AN=5008;NS=2504;DP=17602;EAS_AF=0.1181;AMR_AF=0.0706;AFR_AF=0.1135;EUR_AF=0.1054;SAS_AF=0.1554;AA=C|||;VT=SNP
7	133370755	rs10246665	C	T	100	PASS	AC=2685;AF=0.536142;AN=5008;NS=2504;DP=18779;EAS_AF=0.6964;AMR_AF=0.6945;AFR_AF=0.4077;EUR_AF=0.5368;SAS_AF=0.4315;AA=C|||;VT=SNP
7	133371051	rs78906798	C	T	100	PASS	AC=29;AF=0.00579073;AN=5008;NS=2504;DP=20249;EAS_AF=0;AMR_AF=0.0086;AFR_AF=0;EUR_AF=0.0159;SAS_AF=0.0072;AA=c|||;VT=SNP
7	133371193	rs76152286	G	A	100	PASS	AC=36;AF=0.0071885;AN=5008;NS=2504;DP=18943;EAS_AF=0;AMR_AF=0.0058;AFR_AF=0;EUR_AF=0.0239;SAS_AF=0.0082;AA=G|||;VT=SNP
7	133371220	rs117807131	T	G	100	PASS	AC=47;AF=0.00938498;AN=5008;NS=2504;DP=19315;EAS_AF=0;AMR_AF=0.013;AFR_AF=0.0015;EUR_AF=0.0288;SAS_AF=0.0072;AA=T|||;VT=SNP
7	133371246	rs62471409	C	T	100	PASS	AC=1687;AF=0.336861;AN=5008;NS=2504;DP=19976;EAS_AF=0.5417;AMR_AF=0.598;AFR_AF=0.0265;EUR_AF=0.4304;SAS_AF=0.2638;AA=C|||;VT=SNP
7	133371663	rs56004163	A	G	100	PASS	AC=32;AF=0.00638978;AN=5008;NS=2504;DP=19132;EAS_AF=0;AMR_AF=0.013;AFR_AF=0.0015;EUR_AF=0.0179;SAS_AF=0.0031;AA=A|||;VT=SNP
7	133371836	rs1833334	C	T	100	PASS	AC=1687;AF=0.336861;AN=5008;NS=2504;DP=14864;EAS_AF=0.5417;AMR_AF=0.598;AFR_AF=0.0265;EUR_AF=0.4304;SAS_AF=0.2638;AA=C|||;VT=SNP
7	133372355	rs73150882	A	T	100	PASS	AC=319;AF=0.0636981;AN=5008;NS=2504;DP=14627;EAS_AF=0.001;AMR_AF=0.0591;AFR_AF=0.0688;EUR_AF=0.1004;SAS_AF=0.0869;AA=A|||;VT=SNP
7	133373405	rs62471410	A	G	100	PASS	AC=66;AF=0.0131789;AN=5008;NS=2504;DP=18382;EAS_AF=0;AMR_AF=0.0245;AFR_AF=0.0023;EUR_AF=0.0348;SAS_AF=0.0112;AA=A|||;VT=SNP
7	133374688	rs11974903	G	A	100	PASS	AC=27;AF=0.00539137;AN=5008;NS=2504;DP=20143;EAS_AF=0;AMR_AF=0.0101;AFR_AF=0.0015;EUR_AF=0.0129;SAS_AF=0.0051;AA=G|||;VT=SNP
7	133376813	rs74611430	G	A	100	PASS	AC=55;AF=0.0109824;AN=5008;NS=2504;DP=17872;EAS_AF=0;AMR_AF=0.0144;AFR_AF=0.0015;EUR_AF=0.0427;SAS_AF=0;AA=G|||;VT=SNP
7	133378939	rs143506813	G	A	100	PASS	AC=32;AF=0.00638978;AN=5008;NS=2504;DP=16717;EAS_AF=0;AMR_AF=0.0086;AFR_AF=0.0015;EUR_AF=0.0219;SAS_AF=0.002;AA=G|||;VT=SNP
7	133379599	rs117842280	C	G	100	PASS	AC=83;AF=0.0165735;AN=5008;NS=2504;DP=18409;EAS_AF=0;AMR_AF=0.0202;AFR_AF=0.0008;EUR_AF=0.0348;SAS_AF=0.0337;AA=C|||;VT=SNP
7	133380896	rs73724712	C	T	100	PASS	AC=303;AF=0.0605032;AN=5008;NS=2504;DP=17376;EAS_AF=0.002;AMR_AF=0.0591;AFR_AF=0.056;EUR_AF=0.1004;SAS_AF=0.0869;AA=C|||;VT=SNP
7	133381365	rs6944149	A	C	100	PASS	AC=2652;AF=0.529553;AN=5008;NS=2504;DP=19847;EAS_AF=0.4474;AMR_AF=0.317;AFR_AF=0.6672;EUR_AF=0.4672;SAS_AF=0.6431;AA=A|||;VT=SNP
7	133381888	rs55696747	T	C	100	PASS	AC=323;AF=0.0644968;AN=5008;NS=2504;DP=16981;EAS_AF=0.002;AMR_AF=0.0605;AFR_AF=0.0703;EUR_AF=0.1004;SAS_AF=0.0869;AA=T|||;VT=SNP
7	133381965	rs60147418	A	T	100	PASS	AC=302;AF=0.0603035;AN=5008;NS=2504;DP=17286;EAS_AF=0.001;AMR_AF=0.0591;AFR_AF=0.056;EUR_AF=0.1004;SAS_AF=0.0869;AA=A|||;VT=SNP
7	133385921	rs9649595	G	C	100	PASS	AC=2675;AF=0.534145;AN=5008;NS=2504;DP=14753;EAS_AF=0.4325;AMR_AF=0.3228;AFR_AF=0.6921;EUR_AF=0.4682;SAS_AF=0.6431;AA=g|||;VT=SNP
7	133386368	rs2193523	C	A	100	PASS	AC=2615;AF=0.522165;AN=5008;NS=2504;DP=17158;EAS_AF=0.6964;AMR_AF=0.6859;AFR_AF=0.3593;EUR_AF=0.5368;SAS_AF=0.4315;AA=C|||;VT=SNP
7	133387670	rs117936416	G	A	100	PASS	AC=62;AF=0.0123802;AN=5008;NS=2504;DP=22409;EAS_AF=0;AMR_AF=0.0173;AFR_AF=0.0008;EUR_AF=0.0437;SAS_AF=0.0051;AA=g|||;VT=SNP
7	133388056	rs10954428	G	A	100	PASS	AC=1796;AF=0.358626;AN=5008;NS=2504;DP=24437;EAS_AF=0.2738;AMR_AF=0.2349;AFR_AF=0.4054;EUR_AF=0.3608;SAS_AF=0.4683;AA=A|||;VT=SNP
7	133389448	rs35332604	C	T	100	PASS	AC=2220;AF=0.443291;AN=5008;NS=2504;DP=20063;EAS_AF=0.2877;AMR_AF=0.3012;AFR_AF=0.5378;EUR_AF=0.4622;SAS_AF=0.5573;AA=C|||;VT=SNP
7	133389760	rs2041995	G	A	100	PASS	AC=2571;AF=0.513379;AN=5008;NS=2504;DP=20009;EAS_AF=0.7153;AMR_AF=0.683;AFR_AF=0.3116;EUR_AF=0.5358;SAS_AF=0.4346;AA=g|||;VT=SNP
7	133390479	rs118152825	G	A	100	PASS	AC=19;AF=0.00379393;AN=5008;NS=2504;DP=16216;EAS_AF=0;AMR_AF=0;AFR_AF=0.0015;EUR_AF=0.0089;SAS_AF=0.0082;AA=G|||;VT=SNP
7	133390510	rs2041996	G	A	100	PASS	AC=1704;AF=0.340256;AN=5008;NS=2504;DP=16991;EAS_AF=0.5595;AMR_AF=0.598;AFR_AF=0.0257;EUR_AF=0.4294;SAS_AF=0.2648;AA=G|||;VT=SNP
7	133390669	rs59834203	G	C	100	PASS	AC=408;AF=0.0814696;AN=5008;NS=2504;DP=17957;EAS_AF=0.001;AMR_AF=0.0634;AFR_AF=0.1331;EUR_AF=0.1014;SAS_AF=0.0869;AA=G|||;VT=SNP
7	133391242	rs140590424	T	C	100	PASS	AC=24;AF=0.00479233;AN=5008;NS=2504;DP=14849;EAS_AF=0;AMR_AF=0.0072;AFR_AF=0.0008;EUR_AF=0.0169;SAS_AF=0.001;AA=T|||;VT=SNP
7	133391858	rs62471411	A	G	100	PASS	AC=525;AF=0.104832;AN=5008;NS=2504;DP=18065;EAS_AF=0.125;AMR_AF=0.0677;AFR_AF=0.0673;EUR_AF=0.1054;SAS_AF=0.1605;AA=a|||;VT=SNP
7	133392518	rs191671734	G	A	100	PASS	AC=17;AF=0.00339457;AN=5008;NS=2504;DP=12618;EAS_AF=0;AMR_AF=0.0101;AFR_AF=0.0015;EUR_AF=0.006;SAS_AF=0.002;AA=G|||;VT=SNP
7	133394042	rs62471413	A	G	100	PASS	AC=692;AF=0.138179;AN=5008;NS=2504;DP=21572;EAS_AF=0.1478;AMR_AF=0.0821;AFR_AF=0.1596;EUR_AF=0.1074;SAS_AF=0.1708;AA=A|||;VT=SNP
7	133395004	rs13246174	C	T	100	PASS	AC=2544;AF=0.507987;AN=5008;NS=2504;DP=14154;EAS_AF=0.4375;AMR_AF=0.3112;AFR_AF=0.5968;EUR_AF=0.4672;SAS_AF=0.6421;AA=C|||;VT=SNP
7	133395492	rs2016876	T	G	100	PASS	AC=1701;AF=0.339657;AN=5008;NS=2504;DP=15274;EAS_AF=0.5476;AMR_AF=0.6009;AFR_AF=0.0295;EUR_AF=0.4294;SAS_AF=0.2669;AA=T|||;VT=SNP
7	133395781	rs58277267	A	G	100	PASS	AC=526;AF=0.105032;AN=5008;NS=2504;DP=17934;EAS_AF=0.126;AMR_AF=0.0692;AFR_AF=0.0673;EUR_AF=0.1064;SAS_AF=0.1585;AA=A|||;VT=SNP
7	133396822	rs73150889	A	G	100	PASS	AC=306;AF=0.0611022;AN=5008;NS=2504;DP=19290;EAS_AF=0.001;AMR_AF=0.0591;AFR_AF=0.059;EUR_AF=0.1004;SAS_AF=0.0869;AA=A|||;VT=SNP
7	133398389	rs117412774	G	A	100	PASS	AC=117;AF=0.0233626;AN=5008;NS=2504;DP=18378;EAS_AF=0;AMR_AF=0.0317;AFR_AF=0.0023;EUR_AF=0.0785;SAS_AF=0.0133;AA=G|||;VT=SNP
7	133398605	rs1362735	A	G	100	PASS	AC=1839;AF=0.367212;AN=5008;NS=2504;DP=15271;EAS_AF=0.2976;AMR_AF=0.2378;AFR_AF=0.4115;EUR_AF=0.3618;SAS_AF=0.4765;AA=A|||;VT=SNP
7	133399541	rs62471415	G	A	100	PASS	AC=845;AF=0.16873;AN=5008;NS=2504;DP=19406;EAS_AF=0.1518;AMR_AF=0.085;AFR_AF=0.2753;EUR_AF=0.1064;SAS_AF=0.1656;AA=G|||;VT=SNP
7	133401063	rs6976491	T	G	100	PASS	AC=2164;AF=0.432109;AN=5008;NS=2504;DP=18202;EAS_AF=0.3016;AMR_AF=0.2983;AFR_AF=0.4803;EUR_AF=0.4632;SAS_AF=0.5644;AA=T|||;VT=SNP
7	133401643	rs12707115	A	G	100	PASS	AC=2160;AF=0.43131;AN=5008;NS=2504;DP=15474;EAS_AF=0.3006;AMR_AF=0.2983;AFR_AF=0.4803;EUR_AF=0.4622;SAS_AF=0.5624;AA=A|||;VT=SNP
7	133404471	rs12535705	T	A	100	PASS	AC=24;AF=0.00479233;AN=5008;NS=2504;DP=21326;EAS_AF=0;AMR_AF=0.0101;AFR_AF=0.0008;EUR_AF=0.0149;SAS_AF=0.001;AA=T|||;VT=SNP
7	133407882	rs79031615	T	C	100	PASS	AC=45;AF=0.00898562;AN=5008;NS=2504;DP=19412;EAS_AF=0;AMR_AF=0.0288;AFR_AF=0.0015;EUR_AF=0.0209;SAS_AF=0.002;AA=T|||;VT=SNP
7	133408857	rs61674625	T	C	100	PASS	AC=388;AF=0.077476;AN=5008;NS=2504;DP=15877;EAS_AF=0.001;AMR_AF=0.0562;AFR_AF=0.1309;EUR_AF=0.0934;SAS_AF=0.0828;AA=T|||;VT=SNP
7	133409403	rs10274328	T	C	100	PASS	AC=4527;AF=0.903954;AN=5008;NS=2504;DP=17336;EAS_AF=0.999;AMR_AF=0.9366;AFR_AF=0.8026;EUR_AF=0.9066;SAS_AF=0.9172;AA=T|||;VT=SNP
7	133409869	rs1362736	A	G	100	PASS	AC=4416;AF=0.881789;AN=5008;NS=2504;DP=17716;EAS_AF=0.999;AMR_AF=0.928;AFR_AF=0.7277;EUR_AF=0.9056;SAS_AF=0.9121;AA=A|||;VT=SNP
7	133409952	rs1362737	G	A	100	PASS	AC=4526;AF=0.903754;AN=5008;NS=2504;DP=16027;EAS_AF=0.999;AMR_AF=0.9366;AFR_AF=0.8011;EUR_AF=0.9076;SAS_AF=0.9172;AA=G|||;VT=SNP
7	133411133	rs12113384	G	A	100	PASS	AC=296;AF=0.0591054;AN=5008;NS=2504;DP=19912;EAS_AF=0.001;AMR_AF=0.0519;AFR_AF=0.0643;EUR_AF=0.0924;SAS_AF=0.0828;AA=G|||;VT=SNP
7	133411522	rs150398731	C	G	100	PASS	AC=26;AF=0.00519169;AN=5008;NS=2504;DP=18584;EAS_AF=0;AMR_AF=0.0115;AFR_AF=0.0023;EUR_AF=0.0119;SAS_AF=0.0031;AA=C|||;VT=SNP
7	133412829	rs62471417	T	A	100	PASS	AC=222;AF=0.0443291;AN=5008;NS=2504;DP=17309;EAS_AF=0;AMR_AF=0.062;AFR_AF=0.0045;EUR_AF=0.0984;SAS_AF=0.0757;AA=T|||;VT=SNP
7	133413592	rs9641955	A	T	100	PASS	AC=2570;AF=0.513179;AN=5008;NS=2504;DP=19399;EAS_AF=0.7163;AMR_AF=0.6902;AFR_AF=0.3064;EUR_AF=0.5378;SAS_AF=0.4325;AA=A|||;VT=SNP
7	133413794	rs4601256	C	T	100	PASS	AC=2683;AF=0.535743;AN=5008;NS=2504;DP=17891;EAS_AF=0.7163;AMR_AF=0.6974;AFR_AF=0.3843;EUR_AF=0.5388;SAS_AF=0.4366;AA=C|||;VT=SNP
7	133413873	rs1861797	G	A	100	PASS	AC=2228;AF=0.444888;AN=5008;NS=2504;DP=17559;EAS_AF=0.2837;AMR_AF=0.2954;AFR_AF=0.5484;EUR_AF=0.4602;SAS_AF=0.5613;AA=G|||;VT=SNP
7	133414069	rs11761058	A	G	100	PASS	AC=2236;AF=0.446486;AN=5008;NS=2504;DP=17391;EAS_AF=0.2847;AMR_AF=0.2983;AFR_AF=0.5484;EUR_AF=0.4632;SAS_AF=0.5634;AA=A|||;VT=SNP
7	133414793	rs11761911	A	C	100	PASS	AC=4416;AF=0.881789;AN=5008;NS=2504;DP=18442;EAS_AF=0.999;AMR_AF=0.928;AFR_AF=0.7277;EUR_AF=0.9056;SAS_AF=0.9121;AA=A|||;VT=SNP
7	133415222	rs75700808	C	T	100	PASS	AC=36;AF=0.0071885;AN=5008;NS=2504;DP=20112;EAS_AF=0;AMR_AF=0.0043;AFR_AF=0;EUR_AF=0.0278;SAS_AF=0.0051;AA=C|||;VT=SNP
7	133416304	rs55842945	A	G	100	PASS	AC=305;AF=0.0609026;AN=5008;NS=2504;DP=17557;EAS_AF=0.001;AMR_AF=0.0591;AFR_AF=0.0582;EUR_AF=0.1004;SAS_AF=0.0869;AA=A|||;VT=SNP
7	133416402	rs117412126	C	T	100	PASS	AC=19;AF=0.00379393;AN=5008;NS=2504;DP=17824;EAS_AF=0;AMR_AF=0.0086;AFR_AF=0.0008;EUR_AF=0.0099;SAS_AF=0.002;AA=C|||;VT=SNP
7	133417163	rs11763958	A	G	100	PASS	AC=1836;AF=0.366613;AN=5008;NS=2504;DP=21985;EAS_AF=0.2976;AMR_AF=0.2363;AFR_AF=0.4115;EUR_AF=0.3608;SAS_AF=0.4755;AA=A|||;VT=SNP
7	133417287	rs6947583	A	C	100	PASS	AC=4412;AF=0.88099;AN=5008;NS=2504;DP=19803;EAS_AF=0.999;AMR_AF=0.928;AFR_AF=0.7247;EUR_AF=0.9056;SAS_AF=0.9121;AA=A|||;VT=SNP
7	133418005	rs10273626	C	T	100	PASS	AC=4406;AF=0.879792;AN=5008;NS=2504;DP=19140;EAS_AF=0.999;AMR_AF=0.928;AFR_AF=0.7201;EUR_AF=0.9056;SAS_AF=0.9121;AA=C|||;VT=SNP
7	133418799	rs12539993	C	T	100	PASS	AC=2549;AF=0.508986;AN=5008;NS=2504;DP=18951;EAS_AF=0.4226;AMR_AF=0.3199;AFR_AF=0.6006;EUR_AF=0.4751;SAS_AF=0.6431;AA=C|||;VT=SNP
7	133419715	rs148859415	G	A	100	PASS	AC=30;AF=0.00599042;AN=5008;NS=2504;DP=12660;EAS_AF=0;AMR_AF=0.0202;AFR_AF=0.0015;EUR_AF=0.0119;SAS_AF=0.002;AA=G|||;VT=SNP
7	133420749	rs1135673	G	A	100	PASS	AC=2683;AF=0.535743;AN=5008;NS=2504;DP=14965;EAS_AF=0.7163;AMR_AF=0.6931;AFR_AF=0.385;EUR_AF=0.5378;SAS_AF=0.4397;AA=G|||;VT=SNP
7	133421638	rs56734859	C	A	100	PASS	AC=392;AF=0.0782748;AN=5008;NS=2504;DP=18870;EAS_AF=0.001;AMR_AF=0.0576;AFR_AF=0.1339;EUR_AF=0.0924;SAS_AF=0.0828;AA=C|||;VT=SNP
7	133421879	rs10267901	C	T	100	PASS	AC=4409;AF=0.880391;AN=5008;NS=2504;DP=17600;EAS_AF=0.999;AMR_AF=0.928;AFR_AF=0.7224;EUR_AF=0.9056;SAS_AF=0.9121;AA=C|||;VT=SNP
7	133422963	rs7784822	G	A	100	PASS	AC=4412;AF=0.88099;AN=5008;NS=2504;DP=18109;EAS_AF=0.999;AMR_AF=0.928;AFR_AF=0.7247;EUR_AF=0.9056;SAS_AF=0.9121;AA=G|||;VT=SNP
7	133424120	rs75601078	A	G	100	PASS	AC=52;AF=0.0103834;AN=5008;NS=2504;DP=19494;EAS_AF=0;AMR_AF=0.0173;AFR_AF=0.0008;EUR_AF=0.0348;SAS_AF=0.0041;AA=A|||;VT=SNP
7	133424377	rs2111522	C	A	100	PASS	AC=4431;AF=0.884784;AN=5008;NS=2504;DP=19738;EAS_AF=0.999;AMR_AF=0.9294;AFR_AF=0.739;EUR_AF=0.9056;SAS_AF=0.911;AA=C|||;VT=SNP
7	133424668	rs17167240	G	A	100	PASS	AC=1263;AF=0.252196;AN=5008;NS=2504;DP=19044;EAS_AF=0.4603;AMR_AF=0.5;AFR_AF=0.0174;EUR_AF=0.2356;SAS_AF=0.1963;AA=G|||;VT=SNP
7	133424909	rs12707116	T	C	100	PASS	AC=2584;AF=0.515974;AN=5008;NS=2504;DP=18124;EAS_AF=0.4464;AMR_AF=0.3213;AFR_AF=0.6067;EUR_AF=0.4751;SAS_AF=0.6452;AA=T|||;VT=SNP
7	133425220	rs73150902	G	A	100	PASS	AC=297;AF=0.0593051;AN=5008;NS=2504;DP=18351;EAS_AF=0.001;AMR_AF=0.0519;AFR_AF=0.0651;EUR_AF=0.0924;SAS_AF=0.0828;AA=G|||;VT=SNP
7	133428481	rs73724727	G	C	100	PASS	AC=305;AF=0.0609026;AN=5008;NS=2504;DP=19681;EAS_AF=0.001;AMR_AF=0.0591;AFR_AF=0.056;EUR_AF=0.1004;SAS_AF=0.09;AA=G|||;VT=SNP
7	133428485	rs4140886	A	G	100	PASS	AC=2234;AF=0.446086;AN=5008;NS=2504;DP=19892;EAS_AF=0.2857;AMR_AF=0.304;AFR_AF=0.5439;EUR_AF=0.4622;SAS_AF=0.5634;AA=A|||;VT=SNP
7	133428658	rs117646843	A	G	100	PASS	AC=63;AF=0.0125799;AN=5008;NS=2504;DP=18594;EAS_AF=0;AMR_AF=0.0317;AFR_AF=0.0023;EUR_AF=0.0338;SAS_AF=0.0041;AA=A|||;VT=SNP
7	133429058	rs12707117	G	A	100	PASS	AC=2957;AF=0.590455;AN=5008;NS=2504;DP=16723;EAS_AF=0.4276;AMR_AF=0.3818;AFR_AF=0.7398;EUR_AF=0.5676;SAS_AF=0.728;AA=g|||;VT=SNP
7	133429209	rs79245548	G	A	100	PASS	AC=44;AF=0.00878594;AN=5008;NS=2504;DP=18602;EAS_AF=0;AMR_AF=0.0274;AFR_AF=0.0015;EUR_AF=0.0209;SAS_AF=0.002;AA=G|||;VT=SNP
7	133430702	rs77901348	T	G	100	PASS	AC=32;AF=0.00638978;AN=5008;NS=2504;DP=17095;EAS_AF=0;AMR_AF=0.013;AFR_AF=0.0023;EUR_AF=0.0169;SAS_AF=0.0031;AA=T|||;VT=SNP
7	133430901	rs10954431	G	T	100	PASS	AC=1693;AF=0.338059;AN=5008;NS=2504;DP=16095;EAS_AF=0.5476;AMR_AF=0.5951;AFR_AF=0.0272;EUR_AF=0.4294;SAS_AF=0.2658;AA=G|||;VT=SNP
7	133430934	rs1362739	C	A	100	PASS	AC=2570;AF=0.513179;AN=5008;NS=2504;DP=15833;EAS_AF=0.4385;AMR_AF=0.3228;AFR_AF=0.6021;EUR_AF=0.4751;SAS_AF=0.6442;AA=C|||;VT=SNP
7	133431038	rs10247014	G	T	100	PASS	AC=1825;AF=0.364417;AN=5008;NS=2504;DP=17881;EAS_AF=0.5546;AMR_AF=0.6052;AFR_AF=0.1157;EUR_AF=0.4304;SAS_AF=0.2658;AA=G|||;VT=SNP
7	133433402	rs9649046	G	A	100	PASS	AC=1714;AF=0.342252;AN=5008;NS=2504;DP=20248;EAS_AF=0.5655;AMR_AF=0.5951;AFR_AF=0.0295;EUR_AF=0.4294;SAS_AF=0.2658;AA=G|||;VT=SNP
7	133433486	rs73152912	C	T	100	PASS	AC=390;AF=0.0778754;AN=5008;NS=2504;DP=20287;EAS_AF=0.001;AMR_AF=0.0562;AFR_AF=0.1331;EUR_AF=0.0924;SAS_AF=0.0828;AA=T|||;VT=SNP
7	133433514	rs9649047	C	G	100	PASS	AC=4491;AF=0.896765;AN=5008;NS=2504;DP=21207;EAS_AF=0.999;AMR_AF=0.928;AFR_AF=0.789;EUR_AF=0.8986;SAS_AF=0.9131;AA=C|||;VT=SNP
7	133434286	rs12532950	C	T	100	PASS	AC=2549;AF=0.508986;AN=5008;NS=2504;DP=17351;EAS_AF=0.4216;AMR_AF=0.3228;AFR_AF=0.5998;EUR_AF=0.4751;SAS_AF=0.6431;AA=C|||;VT=SNP
7	133435053	rs16874341	C	T	100	PASS	AC=408;AF=0.0814696;AN=5008;NS=2504;DP=20721;EAS_AF=0.0635;AMR_AF=0.0519;AFR_AF=0.0038;EUR_AF=0.1064;SAS_AF=0.2004;AA=C|||;VT=SNP
7	133435149	rs10257034	T	A	100	PASS	AC=4408;AF=0.880192;AN=5008;NS=2504;DP=19561;EAS_AF=0.999;AMR_AF=0.928;AFR_AF=0.7216;EUR_AF=0.9056;SAS_AF=0.9121;AA=T|||;VT=SNP
7	133435296	rs73152913	G	A	100	PASS	AC=392;AF=0.0782748;AN=5008;NS=2504;DP=20514;EAS_AF=0.001;AMR_AF=0.0562;AFR_AF=0.1339;EUR_AF=0.0934;SAS_AF=0.0828;AA=G|||;VT=SNP
7	133435750	rs10274627	A	T	100	PASS	AC=4409;AF=0.880391;AN=5008;NS=2504;DP=21131;EAS_AF=0.999;AMR_AF=0.928;AFR_AF=0.7224;EUR_AF=0.9056;SAS_AF=0.9121;AA=A|||;VT=SNP
7	133436485	rs10246101	C	T	100	PASS	AC=4535;AF=0.905551;AN=5008;NS=2504;DP=16568;EAS_AF=0.999;AMR_AF=0.9366;AFR_AF=0.8086;EUR_AF=0.9066;SAS_AF=0.9172;AA=C|||;VT=SNP
7	133438132	rs35531336	A	G	100	PASS	AC=275;AF=0.0549121;AN=5008;NS=2504;DP=19426;EAS_AF=0.001;AMR_AF=0.0922;AFR_AF=0.0068;EUR_AF=0.162;SAS_AF=0.0389;AA=A|||;VT=SNP
7	133438997	rs10258048	G	A	100	PASS	AC=2553;AF=0.509784;AN=5008;NS=2504;DP=18612;EAS_AF=0.7024;AMR_AF=0.6816;AFR_AF=0.3094;EUR_AF=0.5348;SAS_AF=0.4346;AA=G|||;VT=SNP
7	133440385	rs73152915	T	G	100	PASS	AC=399;AF=0.0796725;AN=5008;NS=2504;DP=13505;EAS_AF=0.001;AMR_AF=0.0562;AFR_AF=0.1399;EUR_AF=0.0924;SAS_AF=0.0828;AA=G|||;VT=SNP
7	133440786	rs6963221	T	G	100	PASS	AC=2224;AF=0.444089;AN=5008;NS=2504;DP=19173;EAS_AF=0.2986;AMR_AF=0.2882;AFR_AF=0.5431;EUR_AF=0.4553;SAS_AF=0.5593;AA=T|||;VT=SNP
7	133441165	rs985101	A	T	100	PASS	AC=4404;AF=0.879393;AN=5008;NS=2504;DP=19527;EAS_AF=0.999;AMR_AF=0.9207;AFR_AF=0.7231;EUR_AF=0.9056;SAS_AF=0.911;AA=A|||;VT=SNP
7	133441408	rs7797067	T	C	100	PASS	AC=406;AF=0.0810703;AN=5008;NS=2504;DP=19033;EAS_AF=0.001;AMR_AF=0.0576;AFR_AF=0.1445;EUR_AF=0.0924;SAS_AF=0.0828;AA=T|||;VT=SNP
7	133443181	rs766294	C	T	100	PASS	AC=4538;AF=0.90615;AN=5008;NS=2504;DP=16953;EAS_AF=0.999;AMR_AF=0.938;AFR_AF=0.8101;EUR_AF=0.9066;SAS_AF=0.9172;AA=C|||;VT=SNP
7	133443837	rs118151024	C	T	100	PASS	AC=27;AF=0.00539137;AN=5008;NS=2504;DP=16628;EAS_AF=0;AMR_AF=0.0058;AFR_AF=0;EUR_AF=0.0199;SAS_AF=0.0031;AA=C|||;VT=SNP
7	133444857	rs73152917	C	T	100	PASS	AC=391;AF=0.0780751;AN=5008;NS=2504;DP=18956;EAS_AF=0.001;AMR_AF=0.0562;AFR_AF=0.1339;EUR_AF=0.0924;SAS_AF=0.0828;AA=C|||;VT=SNP
7	133446879	rs6467504	G	A	100	PASS	AC=4395;AF=0.877596;AN=5008;NS=2504;DP=20251;EAS_AF=0.999;AMR_AF=0.9193;AFR_AF=0.7254;EUR_AF=0.8976;SAS_AF=0.908;AA=G|||;VT=SNP
7	133447651	rs7804463	T	C	100	PASS	AC=2557;AF=0.510583;AN=5008;NS=2504;DP=14379;EAS_AF=0.4444;AMR_AF=0.3141;AFR_AF=0.5991;EUR_AF=0.4682;SAS_AF=0.6421;AA=T|||;VT=SNP
7	133448812	rs60848374	G	T	100	PASS	AC=415;AF=0.0828674;AN=5008;NS=2504;DP=18150;EAS_AF=0.001;AMR_AF=0.0648;AFR_AF=0.1384;EUR_AF=0.1004;SAS_AF=0.0869;AA=G|||;VT=SNP
7	133448958	rs7810078	T	C	100	PASS	AC=4392;AF=0.876997;AN=5008;NS=2504;DP=19801;EAS_AF=0.999;AMR_AF=0.9207;AFR_AF=0.7224;EUR_AF=0.8976;SAS_AF=0.908;AA=T|||;VT=SNP
7	133449916	rs10954432	G	A	100	PASS	AC=4512;AF=0.900958;AN=5008;NS=2504;DP=19448;EAS_AF=1;AMR_AF=0.9294;AFR_AF=0.8033;EUR_AF=0.8986;SAS_AF=0.9131;AA=G|||;VT=SNP
7	133450134	rs56922033	G	A	100	PASS	AC=413;AF=0.0824681;AN=5008;NS=2504;DP=17741;EAS_AF=0.001;AMR_AF=0.0634;AFR_AF=0.1377;EUR_AF=0.1004;SAS_AF=0.0869;AA=G|||;VT=SNP
7	133452133	rs117046063	C	T	100	PASS	AC=20;AF=0.00399361;AN=5008;NS=2504;DP=19534;EAS_AF=0;AMR_AF=0.0086;AFR_AF=0.0008;EUR_AF=0.0109;SAS_AF=0.002;AA=C|||;VT=SNP
7	133452999	rs118017599	A	G	100	PASS	AC=43;AF=0.00858626;AN=5008;NS=2504;DP=19281;EAS_AF=0;AMR_AF=0.0274;AFR_AF=0.0015;EUR_AF=0.0199;SAS_AF=0.002;AA=a|||;VT=SNP
7	133453874	rs11772444	G	A	100	PASS	AC=308;AF=0.0615016;AN=5008;NS=2504;DP=18990;EAS_AF=0.003;AMR_AF=0.0793;AFR_AF=0.0053;EUR_AF=0.1809;SAS_AF=0.0624;AA=G|||;VT=SNP
7	133454333	rs1895024	C	A	100	PASS	AC=391;AF=0.0780751;AN=5008;NS=2504;DP=16434;EAS_AF=0.001;AMR_AF=0.0562;AFR_AF=0.1339;EUR_AF=0.0924;SAS_AF=0.0828;AA=C|||;VT=SNP
7	133455493	rs73152978	A	G	100	PASS	AC=418;AF=0.0834665;AN=5008;NS=2504;DP=17926;EAS_AF=0.001;AMR_AF=0.0648;AFR_AF=0.1399;EUR_AF=0.1014;SAS_AF=0.0869;AA=A|||;VT=SNP
7	133456632	rs58642167	T	G	100	PASS	AC=422;AF=0.0842652;AN=5008;NS=2504;DP=17483;EAS_AF=0.001;AMR_AF=0.0648;AFR_AF=0.143;EUR_AF=0.1014;SAS_AF=0.0869;AA=T|||;VT=SNP
7	133457735	rs75901435	C	T	100	PASS	AC=92;AF=0.0183706;AN=5008;NS=2504;DP=18855;EAS_AF=0;AMR_AF=0.0259;AFR_AF=0.0023;EUR_AF=0.0427;SAS_AF=0.0286;AA=C|||;VT=SNP
7	133457820	rs16874343	C	T	100	PASS	AC=394;AF=0.0786741;AN=5008;NS=2504;DP=20359;EAS_AF=0.001;AMR_AF=0.0562;AFR_AF=0.1362;EUR_AF=0.0924;SAS_AF=0.0828;AA=C|||;VT=SNP
7	133458524	rs7810739	C	T	100	PASS	AC=392;AF=0.0782748;AN=5008;NS=2504;DP=14933;EAS_AF=0.001;AMR_AF=0.0562;AFR_AF=0.1369;EUR_AF=0.0895;SAS_AF=0.0828;AA=T|||;VT=SNP
7	133458754	rs7778582	A	G	100	PASS	AC=442;AF=0.0882588;AN=5008;NS=2504;DP=19176;EAS_AF=0.001;AMR_AF=0.0692;AFR_AF=0.1392;EUR_AF=0.1223;SAS_AF=0.0879;AA=A|||;VT=SNP
7	133459301	rs1420969	C	A	100	PASS	AC=432;AF=0.086262;AN=5008;NS=2504;DP=18884;EAS_AF=0.001;AMR_AF=0.0706;AFR_AF=0.1316;EUR_AF=0.1213;SAS_AF=0.0879;AA=A|||;VT=SNP
7	133459465	rs4731981	C	A	100	PASS	AC=4359;AF=0.870407;AN=5008;NS=2504;DP=18545;EAS_AF=0.999;AMR_AF=0.9092;AFR_AF=0.7201;EUR_AF=0.8757;SAS_AF=0.908;AA=C|||;VT=SNP
7	133460371	rs74336050	T	C	100	PASS	AC=124;AF=0.0247604;AN=5008;NS=2504;DP=20106;EAS_AF=0;AMR_AF=0.0331;AFR_AF=0.003;EUR_AF=0.0845;SAS_AF=0.0123;AA=T|||;VT=SNP
7	133461226	rs10276313	A	G	100	PASS	AC=4481;AF=0.894768;AN=5008;NS=2504;DP=18628;EAS_AF=0.999;AMR_AF=0.9179;AFR_AF=0.8124;EUR_AF=0.8698;SAS_AF=0.908;AA=A|||;VT=SNP
7	133461259	rs10262452	T	C	100	PASS	AC=4483;AF=0.895168;AN=5008;NS=2504;DP=18694;EAS_AF=0.999;AMR_AF=0.9179;AFR_AF=0.8139;EUR_AF=0.8698;SAS_AF=0.908;AA=T|||;VT=SNP
7	133461890	rs10266990	G	A	100	PASS	AC=4482;AF=0.894968;AN=5008;NS=2504;DP=12787;EAS_AF=0.999;AMR_AF=0.9179;AFR_AF=0.8132;EUR_AF=0.8698;SAS_AF=0.908;AA=G|||;VT=SNP
7	133462613	rs191385323	T	C	100	PASS	AC=25;AF=0.00499201;AN=5008;NS=2504;DP=20468;EAS_AF=0.001;AMR_AF=0.0086;AFR_AF=0.0015;EUR_AF=0.0139;SAS_AF=0.002;AA=T|||;VT=SNP
7	133462958	rs2542255	G	C	100	PASS	AC=4480;AF=0.894569;AN=5008;NS=2504;DP=18822;EAS_AF=0.999;AMR_AF=0.9179;AFR_AF=0.8116;EUR_AF=0.8698;SAS_AF=0.908;AA=G|||;VT=SNP
7	133463114	rs2542256	A	T	100	PASS	AC=4368;AF=0.872204;AN=5008;NS=2504;DP=18447;EAS_AF=0.999;AMR_AF=0.9092;AFR_AF=0.736;EUR_AF=0.8678;SAS_AF=0.9039;AA=A|||;VT=SNP
7	133464907	rs17167259	T	C	100	PASS	AC=450;AF=0.0898562;AN=5008;NS=2504;DP=16912;EAS_AF=0.001;AMR_AF=0.0764;AFR_AF=0.1331;EUR_AF=0.1292;SAS_AF=0.092;AA=T|||;VT=SNP
7	133464988	rs73152980	C	A	100	PASS	AC=432;AF=0.086262;AN=5008;NS=2504;DP=16054;EAS_AF=0.001;AMR_AF=0.0692;AFR_AF=0.1324;EUR_AF=0.1213;SAS_AF=0.0879;AA=C|||;VT=SNP
7	133465147	rs16874347	A	C	100	PASS	AC=450;AF=0.0898562;AN=5008;NS=2504;DP=15566;EAS_AF=0.001;AMR_AF=0.0764;AFR_AF=0.1331;EUR_AF=0.1292;SAS_AF=0.092;AA=A|||;VT=SNP
7	133465172	rs56030945	A	G	100	PASS	AC=46;AF=0.0091853;AN=5008;NS=2504;DP=16115;EAS_AF=0;AMR_AF=0.013;AFR_AF=0.0015;EUR_AF=0.0179;SAS_AF=0.0174;AA=A|||;VT=SNP
7	133466008	rs1073158	C	T	100	PASS	AC=4487;AF=0.895966;AN=5008;NS=2504;DP=18630;EAS_AF=0.999;AMR_AF=0.9193;AFR_AF=0.8162;EUR_AF=0.8698;SAS_AF=0.908;AA=C|||;VT=SNP
7	133466163	rs10488173	T	C	100	PASS	AC=451;AF=0.0900559;AN=5008;NS=2504;DP=18042;EAS_AF=0.001;AMR_AF=0.0764;AFR_AF=0.1339;EUR_AF=0.1292;SAS_AF=0.092;AA=T|||;VT=SNP
7	133466224	rs2160744	C	T	100	PASS	AC=4349;AF=0.868411;AN=5008;NS=2504;DP=19037;EAS_AF=0.999;AMR_AF=0.902;AFR_AF=0.7254;EUR_AF=0.8678;SAS_AF=0.9039;AA=C|||;VT=SNP
7	133466346	rs13222377	G	A	100	PASS	AC=790;AF=0.157748;AN=5008;NS=2504;DP=19999;EAS_AF=0.1994;AMR_AF=0.1153;AFR_AF=0.0106;EUR_AF=0.2256;SAS_AF=0.274;AA=G|||;VT=SNP
7	133466446	rs73152983	C	T	100	PASS	AC=448;AF=0.0894569;AN=5008;NS=2504;DP=17060;EAS_AF=0.001;AMR_AF=0.0764;AFR_AF=0.1316;EUR_AF=0.1292;SAS_AF=0.092;AA=C|||;VT=SNP
7	133466649	rs17167263	G	A	100	PASS	AC=450;AF=0.0898562;AN=5008;NS=2504;DP=20493;EAS_AF=0.001;AMR_AF=0.0764;AFR_AF=0.1331;EUR_AF=0.1292;SAS_AF=0.092;AA=G|||;VT=SNP
7	133466750	rs888309	T	G	100	PASS	AC=4486;AF=0.895767;AN=5008;NS=2504;DP=18230;EAS_AF=0.999;AMR_AF=0.9193;AFR_AF=0.8154;EUR_AF=0.8698;SAS_AF=0.908;AA=T|||;VT=SNP
7	133467658	rs144055658	G	A	100	PASS	AC=24;AF=0.00479233;AN=5008;NS=2504;DP=19054;EAS_AF=0;AMR_AF=0.0086;AFR_AF=0.0015;EUR_AF=0.0139;SAS_AF=0.002;AA=G|||;VT=SNP
7	133468327	rs7809238	C	A	100	PASS	AC=430;AF=0.0858626;AN=5008;NS=2504;DP=22966;EAS_AF=0.001;AMR_AF=0.0692;AFR_AF=0.1309;EUR_AF=0.1213;SAS_AF=0.0879;AA=C|||;VT=SNP
7	133469109	rs17167267	G	A	100	PASS	AC=660;AF=0.131789;AN=5008;NS=2504;DP=17197;EAS_AF=0.0685;AMR_AF=0.0749;AFR_AF=0.2163;EUR_AF=0.0775;SAS_AF=0.1789;AA=G|||;VT=SNP
7	133471848	rs79278246	T	C	100	PASS	AC=44;AF=0.00878594;AN=5008;NS=2504;DP=19648;EAS_AF=0;AMR_AF=0.0288;AFR_AF=0.0015;EUR_AF=0.0199;SAS_AF=0.002;AA=T|||;VT=SNP
7	133472038	rs150639738	G	A	100	PASS	AC=19;AF=0.00379393;AN=5008;NS=2504;DP=12387;EAS_AF=0;AMR_AF=0.0043;AFR_AF=0.0008;EUR_AF=0.0149;SAS_AF=0;AA=G|||;VT=SNP
7	133472662	rs2551023	A	C	100	PASS	AC=1749;AF=0.349241;AN=5008;NS=2504;DP=8902;EAS_AF=0.5565;AMR_AF=0.6138;AFR_AF=0.0295;EUR_AF=0.4563;SAS_AF=0.2699;AA=A|||;VT=SNP
7	133473105	rs12112614	T	C	100	PASS	AC=453;AF=0.0904553;AN=5008;NS=2504;DP=13748;EAS_AF=0.001;AMR_AF=0.0778;AFR_AF=0.1346;EUR_AF=0.1292;SAS_AF=0.092;AA=C|||;VT=SNP
7	133474772	rs1476118	C	T	100	PASS	AC=343;AF=0.0684904;AN=5008;NS=2504;DP=20802;EAS_AF=0.001;AMR_AF=0.0663;AFR_AF=0.0658;EUR_AF=0.1213;SAS_AF=0.089;AA=c|||;VT=SNP
7	133474900	rs12707118	A	G	100	PASS	AC=913;AF=0.182308;AN=5008;NS=2504;DP=21749;EAS_AF=0.2321;AMR_AF=0.1354;AFR_AF=0.0643;EUR_AF=0.2286;SAS_AF=0.2761;AA=A|||;VT=SNP
7	133476680	rs1005342	C	T	100	PASS	AC=4498;AF=0.898163;AN=5008;NS=2504;DP=20045;EAS_AF=0.999;AMR_AF=0.9251;AFR_AF=0.8124;EUR_AF=0.8777;SAS_AF=0.9121;AA=C|||;VT=SNP
7	133477230	rs117911788	C	T	100	PASS	AC=339;AF=0.0676917;AN=5008;NS=2504;DP=15095;EAS_AF=0.001;AMR_AF=0.0648;AFR_AF=0.0635;EUR_AF=0.1213;SAS_AF=0.089;AA=C|||;VT=SNP
7	133478107	rs2113336	C	A	100	PASS	AC=1719;AF=0.343251;AN=5008;NS=2504;DP=15713;EAS_AF=0.5496;AMR_AF=0.5994;AFR_AF=0.0234;EUR_AF=0.4533;SAS_AF=0.2679;AA=C|||;VT=SNP
7	133478204	rs2160746	G	C	100	PASS	AC=637;AF=0.127196;AN=5008;NS=2504;DP=18680;EAS_AF=0.0774;AMR_AF=0.1167;AFR_AF=0.0098;EUR_AF=0.2256;SAS_AF=0.2434;AA=G|||;VT=SNP
7	133480636	rs78035610	C	T	100	PASS	AC=52;AF=0.0103834;AN=5008;NS=2504;DP=16254;EAS_AF=0;AMR_AF=0.013;AFR_AF=0.0015;EUR_AF=0.0398;SAS_AF=0.001;AA=C|||;VT=SNP
7	133480664	rs2542264	A	G	100	PASS	AC=473;AF=0.0944489;AN=5008;NS=2504;DP=16108;EAS_AF=0.0992;AMR_AF=0.1182;AFR_AF=0.0061;EUR_AF=0.2107;SAS_AF=0.0726;AA=A|||;VT=SNP
7	133480783	rs2551019	C	A	100	PASS	AC=4371;AF=0.872804;AN=5008;NS=2504;DP=16536;EAS_AF=0.999;AMR_AF=0.9092;AFR_AF=0.7292;EUR_AF=0.8757;SAS_AF=0.908;AA=C|||;VT=SNP
7	133481070	rs73152990	G	A	100	PASS	AC=451;AF=0.0900559;AN=5008;NS=2504;DP=16579;EAS_AF=0.001;AMR_AF=0.0778;AFR_AF=0.1331;EUR_AF=0.1292;SAS_AF=0.092;AA=G|||;VT=SNP
7	133482598	rs2551015	C	T	100	PASS	AC=133;AF=0.0265575;AN=5008;NS=2504;DP=23187;EAS_AF=0.001;AMR_AF=0.0346;AFR_AF=0.0023;EUR_AF=0.0825;SAS_AF=0.0225;AA=C|||;VT=SNP
7	133483743	rs145471737	G	T	100	PASS	AC=28;AF=0.00559105;AN=5008;NS=2504;DP=17618;EAS_AF=0;AMR_AF=0.0202;AFR_AF=0.0015;EUR_AF=0.0099;SAS_AF=0.002;AA=G|||;VT=SNP
7	133483845	rs56303058	C	A	100	PASS	AC=430;AF=0.0858626;AN=5008;NS=2504;DP=19292;EAS_AF=0.001;AMR_AF=0.0692;AFR_AF=0.1309;EUR_AF=0.1213;SAS_AF=0.0879;AA=C|||;VT=SNP
7	133485193	rs2542266	T	C	100	PASS	AC=4505;AF=0.899561;AN=5008;NS=2504;DP=14139;EAS_AF=0.999;AMR_AF=0.9265;AFR_AF=0.8169;EUR_AF=0.8777;SAS_AF=0.9121;AA=C|||;VT=SNP
7	133485802	rs2542268	C	T	100	PASS	AC=4502;AF=0.898962;AN=5008;NS=2504;DP=18350;EAS_AF=0.999;AMR_AF=0.9265;AFR_AF=0.8147;EUR_AF=0.8777;SAS_AF=0.9121;AA=T|||;VT=SNP
7	133486184	rs2542269	C	T	100	PASS	AC=4363;AF=0.871206;AN=5008;NS=2504;DP=17624;EAS_AF=0.999;AMR_AF=0.9092;AFR_AF=0.7231;EUR_AF=0.8757;SAS_AF=0.908;AA=C|||;VT=SNP
7	133486837	rs10488174	C	T	100	PASS	AC=431;AF=0.0860623;AN=5008;NS=2504;DP=19227;EAS_AF=0.001;AMR_AF=0.0692;AFR_AF=0.1316;EUR_AF=0.1213;SAS_AF=0.0879;AA=C|||;VT=SNP
7	133488154	rs76729200	C	G	100	PASS	AC=165;AF=0.0329473;AN=5008;NS=2504;DP=17121;EAS_AF=0;AMR_AF=0.062;AFR_AF=0.0038;EUR_AF=0.1024;SAS_AF=0.0143;AA=C|||;VT=SNP
7	133488775	rs1012328	C	A	100	PASS	AC=4497;AF=0.897963;AN=5008;NS=2504;DP=18861;EAS_AF=0.999;AMR_AF=0.9251;AFR_AF=0.8116;EUR_AF=0.8777;SAS_AF=0.9121;AA=C|||;VT=SNP
7	133489115	rs12113810	G	A	100	PASS	AC=439;AF=0.0876597;AN=5008;NS=2504;DP=19666;EAS_AF=0.001;AMR_AF=0.0706;AFR_AF=0.1369;EUR_AF=0.1213;SAS_AF=0.0879;AA=A|||;VT=SNP
7	133489358	rs17167278	C	T	100	PASS	AC=439;AF=0.0876597;AN=5008;NS=2504;DP=18678;EAS_AF=0.001;AMR_AF=0.0706;AFR_AF=0.1369;EUR_AF=0.1213;SAS_AF=0.0879;AA=C|||;VT=SNP
7	133489419	rs17167280	A	C	100	PASS	AC=439;AF=0.0876597;AN=5008;NS=2504;DP=17499;EAS_AF=0.001;AMR_AF=0.0706;AFR_AF=0.1369;EUR_AF=0.1213;SAS_AF=0.0879;AA=A|||;VT=SNP
7	133489490	rs1125227	T	A	100	PASS	AC=4497;AF=0.897963;AN=5008;NS=2504;DP=17217;EAS_AF=0.999;AMR_AF=0.9251;AFR_AF=0.8116;EUR_AF=0.8777;SAS_AF=0.9121;AA=T|||;VT=SNP
7	133489612	rs2542272	A	G	100	PASS	AC=4497;AF=0.897963;AN=5008;NS=2504;DP=14463;EAS_AF=0.999;AMR_AF=0.9251;AFR_AF=0.8116;EUR_AF=0.8777;SAS_AF=0.9121;AA=A|||;VT=SNP
7	133489616	rs55759652	T	C	100	PASS	AC=439;AF=0.0876597;AN=5008;NS=2504;DP=14387;EAS_AF=0.001;AMR_AF=0.0706;AFR_AF=0.1369;EUR_AF=0.1213;SAS_AF=0.0879;AA=C|||;VT=SNP
7	133489691	rs17167284	G	C	100	PASS	AC=439;AF=0.0876597;AN=5008;NS=2504;DP=16915;EAS_AF=0.001;AMR_AF=0.0706;AFR_AF=0.1369;EUR_AF=0.1213;SAS_AF=0.0879;AA=C|||;VT=SNP
7	133489760	rs56225759	A	G	100	PASS	AC=439;AF=0.0876597;AN=5008;NS=2504;DP=16022;EAS_AF=0.001;AMR_AF=0.0706;AFR_AF=0.1369;EUR_AF=0.1213;SAS_AF=0.0879;AA=A|||;VT=SNP
7	133490084	rs2542273	C	G	100	PASS	AC=4477;AF=0.89397;AN=5008;NS=2504;DP=18866;EAS_AF=0.999;AMR_AF=0.9236;AFR_AF=0.798;EUR_AF=0.8777;SAS_AF=0.911;AA=C|||;VT=SNP
7	133490571	rs2551010	T	A	100	PASS	AC=4479;AF=0.894369;AN=5008;NS=2504;DP=19158;EAS_AF=0.999;AMR_AF=0.9236;AFR_AF=0.7988;EUR_AF=0.8777;SAS_AF=0.9121;AA=A|||;VT=SNP
7	133490821	rs723689	A	G	100	PASS	AC=439;AF=0.0876597;AN=5008;NS=2504;DP=18496;EAS_AF=0.001;AMR_AF=0.0706;AFR_AF=0.1369;EUR_AF=0.1213;SAS_AF=0.0879;AA=A|||;VT=SNP
7	133491069	rs2542274	C	T	100	PASS	AC=1727;AF=0.344848;AN=5008;NS=2504;DP=18255;EAS_AF=0.5546;AMR_AF=0.6009;AFR_AF=0.0272;EUR_AF=0.4533;SAS_AF=0.2648;AA=C|||;VT=SNP
7	133491109	rs2551009	G	A	100	PASS	AC=4401;AF=0.878794;AN=5008;NS=2504;DP=17926;EAS_AF=0.999;AMR_AF=0.9207;AFR_AF=0.7421;EUR_AF=0.8767;SAS_AF=0.9121;AA=G|||;VT=SNP
7	133492409	rs2551007	G	A	100	PASS	AC=4497;AF=0.897963;AN=5008;NS=2504;DP=16315;EAS_AF=0.999;AMR_AF=0.9251;AFR_AF=0.8116;EUR_AF=0.8777;SAS_AF=0.9121;AA=A|||;VT=SNP
7	133492717	rs17167289	C	T	100	PASS	AC=434;AF=0.0866613;AN=5008;NS=2504;DP=16953;EAS_AF=0.001;AMR_AF=0.0692;AFR_AF=0.1339;EUR_AF=0.1213;SAS_AF=0.0879;AA=A|||;VT=SNP
7	133492994	rs7783396	G	A	100	PASS	AC=342;AF=0.0682907;AN=5008;NS=2504;DP=18621;EAS_AF=0.001;AMR_AF=0.0663;AFR_AF=0.0658;EUR_AF=0.1213;SAS_AF=0.0879;AA=G|||;VT=SNP
7	133493051	rs17167290	C	T	100	PASS	AC=325;AF=0.0648962;AN=5008;NS=2504;DP=18190;EAS_AF=0.001;AMR_AF=0.0648;AFR_AF=0.0537;EUR_AF=0.1213;SAS_AF=0.0879;AA=C|||;VT=SNP
7	133494257	rs10488175	C	T	100	PASS	AC=430;AF=0.0858626;AN=5008;NS=2504;DP=19854;EAS_AF=0.001;AMR_AF=0.0692;AFR_AF=0.1309;EUR_AF=0.1213;SAS_AF=0.0879;AA=C|||;VT=SNP
7	133494751	rs2542276	A	G	100	PASS	AC=4445;AF=0.88758;AN=5008;NS=2504;DP=17921;EAS_AF=0.999;AMR_AF=0.9193;AFR_AF=0.7791;EUR_AF=0.8767;SAS_AF=0.908;AA=A|||;VT=SNP
7	133495625	rs2551003	A	G	100	PASS	AC=4490;AF=0.896565;AN=5008;NS=2504;DP=13291;EAS_AF=0.999;AMR_AF=0.9251;AFR_AF=0.8064;EUR_AF=0.8777;SAS_AF=0.9121;AA=A|||;VT=SNP
7	133495693	rs17167292	T	C	100	PASS	AC=339;AF=0.0676917;AN=5008;NS=2504;DP=15278;EAS_AF=0.001;AMR_AF=0.0648;AFR_AF=0.0643;EUR_AF=0.1213;SAS_AF=0.0879;AA=T|||;VT=SNP
7	133496049	rs2550999	T	A	100	PASS	AC=4483;AF=0.895168;AN=5008;NS=2504;DP=18316;EAS_AF=0.999;AMR_AF=0.9236;AFR_AF=0.8026;EUR_AF=0.8767;SAS_AF=0.9121;AA=T|||;VT=SNP
7	133496379	rs12707121	A	G	100	PASS	AC=650;AF=0.129792;AN=5008;NS=2504;DP=17463;EAS_AF=0.0923;AMR_AF=0.1153;AFR_AF=0.0113;EUR_AF=0.2237;SAS_AF=0.2423;AA=A|||;VT=SNP
7	133496633	rs2550998	A	G	100	PASS	AC=4504;AF=0.899361;AN=5008;NS=2504;DP=16635;EAS_AF=0.999;AMR_AF=0.9265;AFR_AF=0.8169;EUR_AF=0.8777;SAS_AF=0.911;AA=G|||;VT=SNP
7	133496882	rs137925278	A	C	100	PASS	AC=40;AF=0.00798722;AN=5008;NS=2504;DP=8959;EAS_AF=0;AMR_AF=0.0086;AFR_AF=0.0008;EUR_AF=0.0149;SAS_AF=0.0184;AA=A|||;VT=SNP
7	133497610	rs2550995	C	T	100	PASS	AC=4495;AF=0.897564;AN=5008;NS=2504;DP=14313;EAS_AF=0.999;AMR_AF=0.9251;AFR_AF=0.8101;EUR_AF=0.8777;SAS_AF=0.9121;AA=C|||;VT=SNP
7	133497842	rs73155104	A	G	100	PASS	AC=340;AF=0.0678914;AN=5008;NS=2504;DP=18645;EAS_AF=0.001;AMR_AF=0.0648;AFR_AF=0.0651;EUR_AF=0.1213;SAS_AF=0.0879;AA=A|||;VT=SNP
7	133497959	rs2550994	A	G	100	PASS	AC=4495;AF=0.897564;AN=5008;NS=2504;DP=15297;EAS_AF=0.999;AMR_AF=0.9251;AFR_AF=0.8101;EUR_AF=0.8777;SAS_AF=0.9121;AA=A|||;VT=SNP
7	133498003	rs73155106	A	G	100	PASS	AC=423;AF=0.0844649;AN=5008;NS=2504;DP=15336;EAS_AF=0.001;AMR_AF=0.0692;AFR_AF=0.1256;EUR_AF=0.1213;SAS_AF=0.0879;AA=A|||;VT=SNP
7	133498736	rs61427426	C	T	100	PASS	AC=423;AF=0.0844649;AN=5008;NS=2504;DP=15055;EAS_AF=0.001;AMR_AF=0.0692;AFR_AF=0.1256;EUR_AF=0.1213;SAS_AF=0.0879;AA=C|||;VT=SNP
7	133499095	rs2550991	A	C	100	PASS	AC=4495;AF=0.897564;AN=5008;NS=2504;DP=16517;EAS_AF=0.999;AMR_AF=0.9251;AFR_AF=0.8101;EUR_AF=0.8777;SAS_AF=0.9121;AA=A|||;VT=SNP
7	133499279	rs2550990	T	C	100	PASS	AC=4495;AF=0.897564;AN=5008;NS=2504;DP=16667;EAS_AF=0.999;AMR_AF=0.9251;AFR_AF=0.8101;EUR_AF=0.8777;SAS_AF=0.9121;AA=T|||;VT=SNP
7	133500691	rs2550988	T	A	100	PASS	AC=4485;AF=0.895567;AN=5008;NS=2504;DP=20221;EAS_AF=0.999;AMR_AF=0.9265;AFR_AF=0.8011;EUR_AF=0.8787;SAS_AF=0.9121;AA=A|||;VT=SNP
7	133501113	rs2550986	G	A	100	PASS	AC=1733;AF=0.346046;AN=5008;NS=2504;DP=12354;EAS_AF=0.5546;AMR_AF=0.6009;AFR_AF=0.028;EUR_AF=0.4543;SAS_AF=0.2689;AA=G|||;VT=SNP
7	133501662	rs76179390	G	A	100	PASS	AC=32;AF=0.00638978;AN=5008;NS=2504;DP=16900;EAS_AF=0;AMR_AF=0.013;AFR_AF=0.0015;EUR_AF=0.0179;SAS_AF=0.0031;AA=G|||;VT=SNP
7	133501720	rs12111749	G	A	100	PASS	AC=398;AF=0.0794728;AN=5008;NS=2504;DP=17566;EAS_AF=0.001;AMR_AF=0.0749;AFR_AF=0.0938;EUR_AF=0.1302;SAS_AF=0.092;AA=G|||;VT=SNP
7	133502330	rs117223951	C	T	100	PASS	AC=27;AF=0.00539137;AN=5008;NS=2504;DP=17925;EAS_AF=0;AMR_AF=0.0058;AFR_AF=0;EUR_AF=0.0199;SAS_AF=0.0031;AA=C|||;VT=SNP
7	133502387	rs3757406	T	G	100	PASS	AC=1285;AF=0.256589;AN=5008;NS=2504;DP=19055;EAS_AF=0.4702;AMR_AF=0.5;AFR_AF=0.0174;EUR_AF=0.2465;SAS_AF=0.1973;AA=T|||;VT=SNP
7	133502828	rs1834117	A	G	100	PASS	AC=438;AF=0.0874601;AN=5008;NS=2504;DP=15947;EAS_AF=0.002;AMR_AF=0.0807;AFR_AF=0.1172;EUR_AF=0.1312;SAS_AF=0.0951;AA=A|||;VT=SNP
7	133504347	rs76382292	A	C	100	PASS	AC=176;AF=0.0351438;AN=5008;NS=2504;DP=18839;EAS_AF=0.001;AMR_AF=0.0432;AFR_AF=0.0015;EUR_AF=0.0706;SAS_AF=0.0736;AA=A|||;VT=SNP
7	133504715	rs73155110	G	T	100	PASS	AC=32;AF=0.00638978;AN=5008;NS=2504;DP=17124;EAS_AF=0;AMR_AF=0.0101;AFR_AF=0;EUR_AF=0.0199;SAS_AF=0.0051;AA=G|||;VT=SNP
7	133505091	rs13235840	A	T	100	PASS	AC=641;AF=0.127995;AN=5008;NS=2504;DP=13275;EAS_AF=0.0923;AMR_AF=0.1138;AFR_AF=0.0098;EUR_AF=0.2217;SAS_AF=0.2382;AA=A|||;VT=SNP
7	133505101	rs7781266	A	C	100	PASS	AC=4562;AF=0.910942;AN=5008;NS=2504;DP=13106;EAS_AF=0.9147;AMR_AF=0.8963;AFR_AF=0.9932;EUR_AF=0.7922;SAS_AF=0.9284;AA=C|||;VT=SNP
7	133505716	rs7786100	G	T	100	PASS	AC=3239;AF=0.646765;AN=5008;NS=2504;DP=20421;EAS_AF=0.4325;AMR_AF=0.3818;AFR_AF=0.9705;EUR_AF=0.5427;SAS_AF=0.7249;AA=T|||;VT=SNP
7	133506955	rs13243553	G	A	100	PASS	AC=2359;AF=0.471046;AN=5008;NS=2504;DP=20973;EAS_AF=0.4266;AMR_AF=0.2738;AFR_AF=0.5408;EUR_AF=0.4095;SAS_AF=0.6258;AA=G|||;VT=SNP
7	133508427	rs138587449	G	A	100	PASS	AC=36;AF=0.0071885;AN=5008;NS=2504;DP=9587;EAS_AF=0;AMR_AF=0.0043;AFR_AF=0;EUR_AF=0.0278;SAS_AF=0.0051;AA=G|||;VT=SNP
7	133509069	rs748754	G	A	100	PASS	AC=1674;AF=0.334265;AN=5008;NS=2504;DP=15979;EAS_AF=0.2688;AMR_AF=0.1945;AFR_AF=0.407;EUR_AF=0.3012;SAS_AF=0.4366;AA=G|||;VT=SNP
7	133509755	rs117740989	C	T	100	PASS	AC=53;AF=0.0105831;AN=5008;NS=2504;DP=16583;EAS_AF=0;AMR_AF=0.0187;AFR_AF=0.0008;EUR_AF=0.0358;SAS_AF=0.0031;AA=C|||;VT=SNP
7	133511501	rs73155111	T	G	100	PASS	AC=421;AF=0.0840655;AN=5008;NS=2504;DP=18152;EAS_AF=0.001;AMR_AF=0.0749;AFR_AF=0.112;EUR_AF=0.1302;SAS_AF=0.091;AA=T|||;VT=SNP
7	133511635	rs11489674	G	A	100	PASS	AC=327;AF=0.0652955;AN=5008;NS=2504;DP=16985;EAS_AF=0.002;AMR_AF=0.0648;AFR_AF=0.0552;EUR_AF=0.1213;SAS_AF=0.0869;AA=A|||;VT=SNP
7	133511888	rs11489675	A	G	100	PASS	AC=413;AF=0.0824681;AN=5008;NS=2504;DP=18104;EAS_AF=0.001;AMR_AF=0.0749;AFR_AF=0.1059;EUR_AF=0.1312;SAS_AF=0.09;AA=A|||;VT=SNP
7	133512265	rs11487150	T	C	100	PASS	AC=626;AF=0.125;AN=5008;NS=2504;DP=16710;EAS_AF=0.001;AMR_AF=0.0793;AFR_AF=0.2738;EUR_AF=0.1233;SAS_AF=0.0859;AA=C|||;VT=SNP
7	133512467	rs79629559	C	T	100	PASS	AC=86;AF=0.0171725;AN=5008;NS=2504;DP=17522;EAS_AF=0;AMR_AF=0.0288;AFR_AF=0.0023;EUR_AF=0.0606;SAS_AF=0.002;AA=C|||;VT=SNP
7	133514556	rs148353695	G	A	100	PASS	AC=25;AF=0.00499201;AN=5008;NS=2504;DP=20586;EAS_AF=0;AMR_AF=0.0115;AFR_AF=0.0008;EUR_AF=0.0159;SAS_AF=0;AA=G|||;VT=SNP
7	133515512	rs144521884	C	G	100	PASS	AC=39;AF=0.00778754;AN=5008;NS=2504;DP=17406;EAS_AF=0;AMR_AF=0.0086;AFR_AF=0;EUR_AF=0.0149;SAS_AF=0.0184;AA=C|||;VT=SNP
7	133516191	rs56054938	T	C	100	PASS	AC=454;AF=0.090655;AN=5008;NS=2504;DP=19339;EAS_AF=0.0456;AMR_AF=0.085;AFR_AF=0.0877;EUR_AF=0.1143;SAS_AF=0.1207;AA=T|||;VT=SNP
7	133516344	rs116910419	T	C	100	PASS	AC=36;AF=0.0071885;AN=5008;NS=2504;DP=15585;EAS_AF=0;AMR_AF=0.0043;AFR_AF=0;EUR_AF=0.0278;SAS_AF=0.0051;AA=T|||;VT=SNP
7	133516821	rs55794894	G	A	100	PASS	AC=276;AF=0.0551118;AN=5008;NS=2504;DP=21296;EAS_AF=0.001;AMR_AF=0.072;AFR_AF=0.0061;EUR_AF=0.1282;SAS_AF=0.09;AA=G|||;VT=SNP
7	133517309	rs12707122	A	C	100	PASS	AC=1735;AF=0.346446;AN=5008;NS=2504;DP=19708;EAS_AF=0.3046;AMR_AF=0.2089;AFR_AF=0.4077;EUR_AF=0.3072;SAS_AF=0.4448;AA=A|||;VT=SNP
7	133518680	rs73155113	A	G	100	PASS	AC=422;AF=0.0842652;AN=5008;NS=2504;DP=17877;EAS_AF=0.001;AMR_AF=0.0764;AFR_AF=0.1127;EUR_AF=0.1302;SAS_AF=0.09;AA=A|||;VT=SNP
7	133518781	rs73155114	T	A	100	PASS	AC=404;AF=0.0806709;AN=5008;NS=2504;DP=17098;EAS_AF=0.001;AMR_AF=0.0677;AFR_AF=0.1127;EUR_AF=0.1223;SAS_AF=0.0859;AA=T|||;VT=SNP
7	133521356	rs7800126	A	C	100	PASS	AC=2584;AF=0.515974;AN=5008;NS=2504;DP=19156;EAS_AF=0.4484;AMR_AF=0.3156;AFR_AF=0.6884;EUR_AF=0.4245;SAS_AF=0.589;AA=A|||;VT=SNP
7	133522387	rs6944452	A	G	100	PASS	AC=3283;AF=0.655551;AN=5008;NS=2504;DP=19340;EAS_AF=0.4514;AMR_AF=0.3862;AFR_AF=0.9773;EUR_AF=0.5457;SAS_AF=0.7352;AA=G|||;VT=SNP
7	133523197	rs77557642	C	A	100	PASS	AC=96;AF=0.0191693;AN=5008;NS=2504;DP=17721;EAS_AF=0;AMR_AF=0.0259;AFR_AF=0.0023;EUR_AF=0.0447;SAS_AF=0.0307;AA=C|||;VT=SNP
7	133523259	rs7802352	T	C	100	PASS	AC=3305;AF=0.659944;AN=5008;NS=2504;DP=18234;EAS_AF=0.4633;AMR_AF=0.3991;AFR_AF=0.9758;EUR_AF=0.5487;SAS_AF=0.7352;AA=C|||;VT=SNP
7	133525470	rs12707123	G	A	100	PASS	AC=2436;AF=0.486422;AN=5008;NS=2504;DP=13095;EAS_AF=0.4206;AMR_AF=0.281;AFR_AF=0.59;EUR_AF=0.4125;SAS_AF=0.636;AA=G|||;VT=SNP
7	133525471	rs183940260	C	T	100	PASS	AC=22;AF=0.00439297;AN=5008;NS=2504;DP=13262;EAS_AF=0;AMR_AF=0.0173;AFR_AF=0.0008;EUR_AF=0.007;SAS_AF=0.002;AA=C|||;VT=SNP
7	133525615	rs17167304	A	C	100	PASS	AC=342;AF=0.0682907;AN=5008;NS=2504;DP=18110;EAS_AF=0.001;AMR_AF=0.072;AFR_AF=0.0537;EUR_AF=0.1292;SAS_AF=0.092;AA=A|||;VT=SNP
7	133527381	rs111996039	A	G	100	PASS	AC=424;AF=0.0846645;AN=5008;NS=2504;DP=18887;EAS_AF=0.001;AMR_AF=0.0749;AFR_AF=0.1135;EUR_AF=0.1302;SAS_AF=0.092;AA=A|||;VT=SNP
7	133529484	rs62470393	G	A	100	PASS	AC=532;AF=0.10623;AN=5008;NS=2504;DP=18973;EAS_AF=0.119;AMR_AF=0.072;AFR_AF=0.0628;EUR_AF=0.1064;SAS_AF=0.1759;AA=G|||;VT=SNP
7	133529648	rs17167306	A	C	100	PASS	AC=674;AF=0.134585;AN=5008;NS=2504;DP=9237;EAS_AF=0.001;AMR_AF=0.098;AFR_AF=0.2852;EUR_AF=0.1332;SAS_AF=0.0961;AA=C|||;VT=SNP
7	133531427	rs147881803	G	A	100	PASS	AC=17;AF=0.00339457;AN=5008;NS=2504;DP=19367;EAS_AF=0;AMR_AF=0.0058;AFR_AF=0;EUR_AF=0.0129;SAS_AF=0;AA=G|||;VT=SNP
7	133531432	rs6975134	T	C	100	PASS	AC=2638;AF=0.526757;AN=5008;NS=2504;DP=19338;EAS_AF=0.4563;AMR_AF=0.3141;AFR_AF=0.6853;EUR_AF=0.4235;SAS_AF=0.6421;AA=T|||;VT=SNP
7	133532433	rs73155115	C	G	100	PASS	AC=424;AF=0.0846645;AN=5008;NS=2504;DP=11470;EAS_AF=0.001;AMR_AF=0.0749;AFR_AF=0.1135;EUR_AF=0.1302;SAS_AF=0.092;AA=C|||;VT=SNP
7	133533066	rs57448800	C	T	100	PASS	AC=344;AF=0.0686901;AN=5008;NS=2504;DP=18701;EAS_AF=0.001;AMR_AF=0.072;AFR_AF=0.0545;EUR_AF=0.1302;SAS_AF=0.092;AA=C|||;VT=SNP
7	133533374	rs117800032	A	G	100	PASS	AC=28;AF=0.00559105;AN=5008;NS=2504;DP=19022;EAS_AF=0;AMR_AF=0.0072;AFR_AF=0;EUR_AF=0.0199;SAS_AF=0.0031;AA=A|||;VT=SNP
7	133534479	rs55796860	G	A	100	PASS	AC=401;AF=0.0800719;AN=5008;NS=2504;DP=17230;EAS_AF=0.001;AMR_AF=0.0749;AFR_AF=0.0961;EUR_AF=0.1302;SAS_AF=0.092;AA=G|||;VT=SNP
7	133535576	rs57234431	C	G	100	PASS	AC=410;AF=0.081869;AN=5008;NS=2504;DP=19230;EAS_AF=0.001;AMR_AF=0.0749;AFR_AF=0.1029;EUR_AF=0.1302;SAS_AF=0.092;AA=C|||;VT=SNP
7	133535714	rs6972284	T	C	100	PASS	AC=3299;AF=0.658746;AN=5008;NS=2504;DP=18714;EAS_AF=0.4623;AMR_AF=0.3977;AFR_AF=0.9758;EUR_AF=0.5467;SAS_AF=0.7331;AA=C|||;VT=SNP
7	133536351	rs2346264	A	C	100	PASS	AC=4600;AF=0.91853;AN=5008;NS=2504;DP=19941;EAS_AF=0.9454;AMR_AF=0.8991;AFR_AF=0.9939;EUR_AF=0.7952;SAS_AF=0.9294;AA=C|||;VT=SNP
7	133536426	rs58451591	A	T	100	PASS	AC=409;AF=0.0816693;AN=5008;NS=2504;DP=19756;EAS_AF=0.001;AMR_AF=0.0749;AFR_AF=0.1021;EUR_AF=0.1302;SAS_AF=0.092;AA=A|||;VT=SNP
7	133536776	rs140266939	C	A	100	PASS	AC=52;AF=0.0103834;AN=5008;NS=2504;DP=16133;EAS_AF=0;AMR_AF=0.0058;AFR_AF=0.0008;EUR_AF=0.0298;SAS_AF=0.0174;AA=C|||;VT=SNP
7	133537638	rs6979346	T	G	100	PASS	AC=679;AF=0.135583;AN=5008;NS=2504;DP=20194;EAS_AF=0.001;AMR_AF=0.098;AFR_AF=0.289;EUR_AF=0.1322;SAS_AF=0.0971;AA=G|||;VT=SNP
7	133538301	rs60919451	A	C	100	PASS	AC=394;AF=0.0786741;AN=5008;NS=2504;DP=18961;EAS_AF=0.001;AMR_AF=0.0677;AFR_AF=0.1036;EUR_AF=0.1223;SAS_AF=0.0879;AA=A|||;VT=SNP
7	133538947	rs11971531	A	G	100	PASS	AC=4556;AF=0.909744;AN=5008;NS=2504;DP=17994;EAS_AF=0.9127;AMR_AF=0.8948;AFR_AF=0.9939;EUR_AF=0.7932;SAS_AF=0.9233;AA=G|||;VT=SNP
7	133539086	rs76462497	C	T	100	PASS	AC=22;AF=0.00439297;AN=5008;NS=2504;DP=18427;EAS_AF=0;AMR_AF=0.0043;AFR_AF=0.0008;EUR_AF=0.0179;SAS_AF=0;AA=C|||;VT=SNP
7	133539756	rs117420833	G	T	100	PASS	AC=36;AF=0.0071885;AN=5008;NS=2504;DP=7037;EAS_AF=0;AMR_AF=0.0115;AFR_AF=0.0008;EUR_AF=0.0189;SAS_AF=0.0082;AA=G|||;VT=SNP
7	133540427	rs146768392	C	T	100	PASS	AC=39;AF=0.00778754;AN=5008;NS=2504;DP=19860;EAS_AF=0;AMR_AF=0.0086;AFR_AF=0;EUR_AF=0.0149;SAS_AF=0.0184;AA=C|||;VT=SNP
7	133540605	rs140339306	A	G	100	PASS	AC=23;AF=0.00459265;AN=5008;NS=2504;DP=21728;EAS_AF=0;AMR_AF=0.0086;AFR_AF=0.0015;EUR_AF=0.0129;SAS_AF=0.002;AA=A|||;VT=SNP
7	133542360	rs62470399	T	C	100	PASS	AC=612;AF=0.122204;AN=5008;NS=2504;DP=11917;EAS_AF=0.124;AMR_AF=0.0893;AFR_AF=0.0938;EUR_AF=0.1183;SAS_AF=0.1861;AA=T|||;VT=SNP
7	133542622	rs73155122	G	C	100	PASS	AC=408;AF=0.0814696;AN=5008;NS=2504;DP=17951;EAS_AF=0.001;AMR_AF=0.0749;AFR_AF=0.1036;EUR_AF=0.1292;SAS_AF=0.09;AA=G|||;VT=SNP
7	133542728	rs146265674	C	T	100	PASS	AC=24;AF=0.00479233;AN=5008;NS=2504;DP=18075;EAS_AF=0;AMR_AF=0.0086;AFR_AF=0.0023;EUR_AF=0.0129;SAS_AF=0.002;AA=C|||;VT=SNP
7	133543072	rs73155124	C	G	100	PASS	AC=27;AF=0.00539137;AN=5008;NS=2504;DP=20691;EAS_AF=0;AMR_AF=0.0072;AFR_AF=0;EUR_AF=0.0169;SAS_AF=0.0051;AA=C|||;VT=SNP
7	133544831	rs74787791	A	C	100	PASS	AC=52;AF=0.0103834;AN=5008;NS=2504;DP=19729;EAS_AF=0;AMR_AF=0.0144;AFR_AF=0;EUR_AF=0.0378;SAS_AF=0.0041;AA=A|||;VT=SNP
7	133545929	rs116859862	A	G	100	PASS	AC=36;AF=0.0071885;AN=5008;NS=2504;DP=18922;EAS_AF=0;AMR_AF=0.0043;AFR_AF=0;EUR_AF=0.0278;SAS_AF=0.0051;AA=A|||;VT=SNP
7	133546676	rs118009624	G	A	100	PASS	AC=43;AF=0.00858626;AN=5008;NS=2504;DP=19049;EAS_AF=0;AMR_AF=0.0043;AFR_AF=0.0008;EUR_AF=0.0278;SAS_AF=0.0112;AA=G|||;VT=SNP
7	133547495	rs117879058	A	C	100	PASS	AC=16;AF=0.00319489;AN=5008;NS=2504;DP=16041;EAS_AF=0;AMR_AF=0.0086;AFR_AF=0.0008;EUR_AF=0.008;SAS_AF=0.001;AA=A|||;VT=SNP
7	133548562	rs117359401	C	T	100	PASS	AC=101;AF=0.0201677;AN=5008;NS=2504;DP=20191;EAS_AF=0;AMR_AF=0.0274;AFR_AF=0.0008;EUR_AF=0.0467;SAS_AF=0.0348;AA=C|||;VT=SNP
7	133551176	rs75976953	G	A	100	PASS	AC=82;AF=0.0163738;AN=5008;NS=2504;DP=18835;EAS_AF=0;AMR_AF=0.0259;AFR_AF=0.0023;EUR_AF=0.0586;SAS_AF=0.002;AA=G|||;VT=SNP
7	133551324	rs17167308	T	C	100	PASS	AC=397;AF=0.0792732;AN=5008;NS=2504;DP=19376;EAS_AF=0.001;AMR_AF=0.0677;AFR_AF=0.1074;EUR_AF=0.1203;SAS_AF=0.0879;AA=T|||;VT=SNP
7	133551529	rs73155128	G	C	100	PASS	AC=396;AF=0.0790735;AN=5008;NS=2504;DP=17281;EAS_AF=0.001;AMR_AF=0.0677;AFR_AF=0.1074;EUR_AF=0.1203;SAS_AF=0.0869;AA=G|||;VT=SNP
7	133551835	rs73155129	C	T	100	PASS	AC=584;AF=0.116613;AN=5008;NS=2504;DP=17638;EAS_AF=0.001;AMR_AF=0.0764;AFR_AF=0.2451;EUR_AF=0.1203;SAS_AF=0.0869;AA=C|||;VT=SNP
7	133551909	rs73155130	T	C	100	PASS	AC=635;AF=0.126797;AN=5008;NS=2504;DP=18829;EAS_AF=0.001;AMR_AF=0.0893;AFR_AF=0.2731;EUR_AF=0.1213;SAS_AF=0.091;AA=C|||;VT=SNP
7	133551924	rs73155132	T	C	100	PASS	AC=322;AF=0.0642971;AN=5008;NS=2504;DP=19164;EAS_AF=0.001;AMR_AF=0.0648;AFR_AF=0.0545;EUR_AF=0.1183;SAS_AF=0.0869;AA=T|||;VT=SNP
7	133553977	rs6954472	A	G	100	PASS	AC=518;AF=0.103435;AN=5008;NS=2504;DP=21165;EAS_AF=0.001;AMR_AF=0.0793;AFR_AF=0.1838;EUR_AF=0.1292;SAS_AF=0.091;AA=A|||;VT=SNP
7	133554448	rs6955227	A	T	100	PASS	AC=518;AF=0.103435;AN=5008;NS=2504;DP=20159;EAS_AF=0.001;AMR_AF=0.0793;AFR_AF=0.1838;EUR_AF=0.1292;SAS_AF=0.091;AA=A|||;VT=SNP
7	133554498	rs6955511	C	T	100	PASS	AC=481;AF=0.0960463;AN=5008;NS=2504;DP=18995;EAS_AF=0.001;AMR_AF=0.0764;AFR_AF=0.1573;EUR_AF=0.1292;SAS_AF=0.091;AA=C|||;VT=SNP
7	133554746	rs6979717	T	G	100	PASS	AC=653;AF=0.130391;AN=5008;NS=2504;DP=20170;EAS_AF=0.001;AMR_AF=0.0965;AFR_AF=0.2731;EUR_AF=0.1302;SAS_AF=0.0951;AA=G|||;VT=SNP
7	133555565	rs12532774	T	A	100	PASS	AC=230;AF=0.0459265;AN=5008;NS=2504;DP=20654;EAS_AF=0.003;AMR_AF=0.0375;AFR_AF=0.0015;EUR_AF=0.0736;SAS_AF=0.1278;AA=T|||;VT=SNP
7	133555720	rs17167309	G	A	100	PASS	AC=539;AF=0.107628;AN=5008;NS=2504;DP=19248;EAS_AF=0.001;AMR_AF=0.0807;AFR_AF=0.1982;EUR_AF=0.1292;SAS_AF=0.092;AA=A|||;VT=SNP
7	133555901	rs73155194	G	T	100	PASS	AC=520;AF=0.103834;AN=5008;NS=2504;DP=21060;EAS_AF=0.001;AMR_AF=0.0793;AFR_AF=0.1853;EUR_AF=0.1292;SAS_AF=0.091;AA=G|||;VT=SNP
7	133557070	rs17167313	T	C	100	PASS	AC=400;AF=0.0798722;AN=5008;NS=2504;DP=15181;EAS_AF=0.001;AMR_AF=0.0749;AFR_AF=0.0976;EUR_AF=0.1282;SAS_AF=0.091;AA=T|||;VT=SNP
7	133557173	rs56084002	A	G	100	PASS	AC=539;AF=0.107628;AN=5008;NS=2504;DP=14050;EAS_AF=0.001;AMR_AF=0.0807;AFR_AF=0.1989;EUR_AF=0.1292;SAS_AF=0.091;AA=G|||;VT=SNP
7	133557211	rs79703605	A	C	100	PASS	AC=16;AF=0.00319489;AN=5008;NS=2504;DP=14485;EAS_AF=0;AMR_AF=0.0072;AFR_AF=0.0008;EUR_AF=0.0099;SAS_AF=0;AA=A|||;VT=SNP
7	133557827	rs56375275	C	A	100	PASS	AC=386;AF=0.0770767;AN=5008;NS=2504;DP=16233;EAS_AF=0.001;AMR_AF=0.0749;AFR_AF=0.087;EUR_AF=0.1282;SAS_AF=0.091;AA=C|||;VT=SNP
7	133558030	rs17167314	C	G	100	PASS	AC=546;AF=0.109026;AN=5008;NS=2504;DP=22374;EAS_AF=0.001;AMR_AF=0.0807;AFR_AF=0.2042;EUR_AF=0.1292;SAS_AF=0.091;AA=a|||;VT=SNP
7	133559431	rs73155198	C	A	100	PASS	AC=413;AF=0.0824681;AN=5008;NS=2504;DP=21532;EAS_AF=0.001;AMR_AF=0.0749;AFR_AF=0.1074;EUR_AF=0.1282;SAS_AF=0.091;AA=C|||;VT=SNP
7	133559973	rs17167315	G	C	100	PASS	AC=636;AF=0.126997;AN=5008;NS=2504;DP=18617;EAS_AF=0.001;AMR_AF=0.085;AFR_AF=0.2723;EUR_AF=0.1223;SAS_AF=0.0951;AA=C|||;VT=SNP
7	133560316	rs17167317	C	T	100	PASS	AC=400;AF=0.0798722;AN=5008;NS=2504;DP=18788;EAS_AF=0.001;AMR_AF=0.0749;AFR_AF=0.0976;EUR_AF=0.1282;SAS_AF=0.091;AA=C|||;VT=SNP
7	133560498	rs17167318	C	T	100	PASS	AC=535;AF=0.106829;AN=5008;NS=2504;DP=22508;EAS_AF=0.001;AMR_AF=0.0793;AFR_AF=0.1967;EUR_AF=0.1292;SAS_AF=0.091;AA=T|||;VT=SNP
7	133560510	rs60017847	T	C	100	PASS	AC=656;AF=0.13099;AN=5008;NS=2504;DP=22206;EAS_AF=0.001;AMR_AF=0.0951;AFR_AF=0.2761;EUR_AF=0.1302;SAS_AF=0.0951;AA=C|||;VT=SNP
7	133560955	rs6954207	C	T	100	PASS	AC=3257;AF=0.650359;AN=5008;NS=2504;DP=14888;EAS_AF=0.4395;AMR_AF=0.3833;AFR_AF=0.972;EUR_AF=0.5408;SAS_AF=0.7352;AA=T|||;VT=SNP
7	133561436	rs56011565	C	G	100	PASS	AC=348;AF=0.0694888;AN=5008;NS=2504;DP=14531;EAS_AF=0.001;AMR_AF=0.072;AFR_AF=0.059;EUR_AF=0.1282;SAS_AF=0.092;AA=C|||;VT=SNP
7	133561464	rs6954859	A	G	100	PASS	AC=3290;AF=0.656949;AN=5008;NS=2504;DP=15319;EAS_AF=0.4494;AMR_AF=0.3977;AFR_AF=0.9766;EUR_AF=0.5457;SAS_AF=0.7372;AA=G|||;VT=SNP
7	133561918	rs118164299	C	T	100	PASS	AC=59;AF=0.0117812;AN=5008;NS=2504;DP=16997;EAS_AF=0;AMR_AF=0.0288;AFR_AF=0.0023;EUR_AF=0.0308;SAS_AF=0.0051;AA=C|||;VT=SNP
7	133562142	rs117201581	A	G	100	PASS	AC=32;AF=0.00638978;AN=5008;NS=2504;DP=18938;EAS_AF=0;AMR_AF=0.0086;AFR_AF=0.0015;EUR_AF=0.0229;SAS_AF=0.001;AA=A|||;VT=SNP
7	133562171	rs62470402	A	G	100	PASS	AC=589;AF=0.117612;AN=5008;NS=2504;DP=18845;EAS_AF=0.123;AMR_AF=0.0778;AFR_AF=0.0953;EUR_AF=0.1083;SAS_AF=0.18;AA=A|||;VT=SNP
7	133562961	rs56361791	A	G	100	PASS	AC=515;AF=0.102835;AN=5008;NS=2504;DP=19565;EAS_AF=0.001;AMR_AF=0.0778;AFR_AF=0.1823;EUR_AF=0.1292;SAS_AF=0.091;AA=A|||;VT=SNP
7	133562979	rs57390458	A	G	100	PASS	AC=517;AF=0.103235;AN=5008;NS=2504;DP=20063;EAS_AF=0.001;AMR_AF=0.0778;AFR_AF=0.1838;EUR_AF=0.1292;SAS_AF=0.091;AA=A|||;VT=SNP
7	133563475	rs11487001	A	G	100	PASS	AC=651;AF=0.129992;AN=5008;NS=2504;DP=21162;EAS_AF=0.001;AMR_AF=0.0951;AFR_AF=0.2723;EUR_AF=0.1302;SAS_AF=0.0951;AA=g|||;VT=SNP
7	133563501	rs11487002	A	G	100	PASS	AC=535;AF=0.106829;AN=5008;NS=2504;DP=19917;EAS_AF=0.001;AMR_AF=0.0793;AFR_AF=0.1967;EUR_AF=0.1292;SAS_AF=0.091;AA=G|||;VT=SNP
7	133563537	rs113546677	C	T	100	PASS	AC=373;AF=0.0744808;AN=5008;NS=2504;DP=18773;EAS_AF=0.001;AMR_AF=0.072;AFR_AF=0.0787;EUR_AF=0.1282;SAS_AF=0.091;AA=C|||;VT=SNP
7	133563880	rs11487003	A	G	100	PASS	AC=535;AF=0.106829;AN=5008;NS=2504;DP=18575;EAS_AF=0.001;AMR_AF=0.0793;AFR_AF=0.1967;EUR_AF=0.1292;SAS_AF=0.091;AA=a|||;VT=SNP
7	133563994	rs117862558	C	T	100	PASS	AC=57;AF=0.0113818;AN=5008;NS=2504;DP=14661;EAS_AF=0;AMR_AF=0.013;AFR_AF=0.0015;EUR_AF=0.0447;SAS_AF=0.001;AA=C|||;VT=SNP
7	133563999	rs11489543	A	G	100	PASS	AC=535;AF=0.106829;AN=5008;NS=2504;DP=14687;EAS_AF=0.001;AMR_AF=0.0793;AFR_AF=0.1967;EUR_AF=0.1292;SAS_AF=0.091;AA=G|||;VT=SNP
7	133564335	rs56218460	G	A	100	PASS	AC=542;AF=0.108227;AN=5008;NS=2504;DP=16664;EAS_AF=0.1181;AMR_AF=0.0749;AFR_AF=0.0703;EUR_AF=0.1074;SAS_AF=0.1738;AA=G|||;VT=SNP
7	133564857	rs7791645	C	T	100	PASS	AC=517;AF=0.103235;AN=5008;NS=2504;DP=19471;EAS_AF=0.001;AMR_AF=0.0778;AFR_AF=0.1838;EUR_AF=0.1292;SAS_AF=0.091;AA=C|||;VT=SNP
7	133565306	rs7792636	G	A	100	PASS	AC=535;AF=0.106829;AN=5008;NS=2504;DP=18329;EAS_AF=0.001;AMR_AF=0.0793;AFR_AF=0.1967;EUR_AF=0.1292;SAS_AF=0.091;AA=A|||;VT=SNP
7	133565773	rs140271797	A	G	100	PASS	AC=26;AF=0.00519169;AN=5008;NS=2504;DP=11909;EAS_AF=0;AMR_AF=0.0072;AFR_AF=0;EUR_AF=0.0149;SAS_AF=0.0061;AA=A|||;VT=SNP
7	133565784	rs1541710	C	G	100	PASS	AC=1277;AF=0.254992;AN=5008;NS=2504;DP=11959;EAS_AF=0.4673;AMR_AF=0.5;AFR_AF=0.0166;EUR_AF=0.2455;SAS_AF=0.1943;AA=C|||;VT=SNP
7	133566423	rs12707124	T	C	100	PASS	AC=3304;AF=0.659744;AN=5008;NS=2504;DP=16426;EAS_AF=0.4633;AMR_AF=0.3991;AFR_AF=0.9758;EUR_AF=0.5447;SAS_AF=0.7382;AA=C|||;VT=SNP
7	133566449	rs12535678	A	C	100	PASS	AC=4874;AF=0.973243;AN=5008;NS=2504;DP=16288;EAS_AF=0.998;AMR_AF=0.964;AFR_AF=0.997;EUR_AF=0.9195;SAS_AF=0.9775;AA=C|||;VT=SNP
7	133566579	rs17167330	A	G	100	PASS	AC=516;AF=0.103035;AN=5008;NS=2504;DP=19764;EAS_AF=0.001;AMR_AF=0.0778;AFR_AF=0.1831;EUR_AF=0.1292;SAS_AF=0.091;AA=A|||;VT=SNP
7	133567095	rs76506970	C	G	100	PASS	AC=97;AF=0.019369;AN=5008;NS=2504;DP=22094;EAS_AF=0.001;AMR_AF=0.0331;AFR_AF=0.003;EUR_AF=0.0636;SAS_AF=0.0051;AA=C|||;VT=SNP
7	133568779	rs117741818	G	T	100	PASS	AC=21;AF=0.00419329;AN=5008;NS=2504;DP=20141;EAS_AF=0;AMR_AF=0.0014;AFR_AF=0.0015;EUR_AF=0.0089;SAS_AF=0.0092;AA=G|||;VT=SNP
7	133569164	rs56358145	C	G	100	PASS	AC=392;AF=0.0782748;AN=5008;NS=2504;DP=16926;EAS_AF=0.001;AMR_AF=0.0749;AFR_AF=0.0915;EUR_AF=0.1282;SAS_AF=0.091;AA=C|||;VT=SNP
7	133569556	rs17167332	G	A	100	PASS	AC=393;AF=0.0784744;AN=5008;NS=2504;DP=15809;EAS_AF=0.001;AMR_AF=0.0749;AFR_AF=0.0923;EUR_AF=0.1282;SAS_AF=0.091;AA=G|||;VT=SNP
7	133570026	rs7800371	T	C	100	PASS	AC=516;AF=0.103035;AN=5008;NS=2504;DP=13624;EAS_AF=0.001;AMR_AF=0.0778;AFR_AF=0.1831;EUR_AF=0.1292;SAS_AF=0.091;AA=T|||;VT=SNP
7	133570313	rs73156904	A	G	100	PASS	AC=601;AF=0.120008;AN=5008;NS=2504;DP=17820;EAS_AF=0.001;AMR_AF=0.0821;AFR_AF=0.2451;EUR_AF=0.1292;SAS_AF=0.091;AA=A|||;VT=SNP
7	133570725	rs10156038	T	A	100	PASS	AC=3277;AF=0.654353;AN=5008;NS=2504;DP=15718;EAS_AF=0.4504;AMR_AF=0.3847;AFR_AF=0.9758;EUR_AF=0.5417;SAS_AF=0.7372;AA=A|||;VT=SNP
7	133570858	rs12707125	A	G	100	PASS	AC=3250;AF=0.648962;AN=5008;NS=2504;DP=17390;EAS_AF=0.4395;AMR_AF=0.3833;AFR_AF=0.9637;EUR_AF=0.5427;SAS_AF=0.7372;AA=A|||;VT=SNP
7	133571646	rs17167333	C	A	100	PASS	AC=572;AF=0.114217;AN=5008;NS=2504;DP=18216;EAS_AF=0.001;AMR_AF=0.0778;AFR_AF=0.2254;EUR_AF=0.1292;SAS_AF=0.091;AA=C|||;VT=SNP
7	133571797	rs6967343	A	G	100	PASS	AC=3288;AF=0.65655;AN=5008;NS=2504;DP=17715;EAS_AF=0.4653;AMR_AF=0.3977;AFR_AF=0.9637;EUR_AF=0.5457;SAS_AF=0.7362;AA=G|||;VT=SNP
7	133572410	rs6467506	A	G	100	PASS	AC=3290;AF=0.656949;AN=5008;NS=2504;DP=19353;EAS_AF=0.4653;AMR_AF=0.3977;AFR_AF=0.9637;EUR_AF=0.5457;SAS_AF=0.7382;AA=G|||;VT=SNP
7	133573039	rs10246164	T	C	100	PASS	AC=3263;AF=0.651558;AN=5008;NS=2504;DP=17314;EAS_AF=0.4514;AMR_AF=0.3833;AFR_AF=0.9637;EUR_AF=0.5427;SAS_AF=0.7382;AA=T|||;VT=SNP
7	133573084	rs16874350	A	G	100	PASS	AC=580;AF=0.115815;AN=5008;NS=2504;DP=17259;EAS_AF=0.001;AMR_AF=0.0778;AFR_AF=0.2315;EUR_AF=0.1292;SAS_AF=0.091;AA=A|||;VT=SNP
7	133573222	rs10246406	T	A	100	PASS	AC=3262;AF=0.651358;AN=5008;NS=2504;DP=16478;EAS_AF=0.4504;AMR_AF=0.3833;AFR_AF=0.9637;EUR_AF=0.5427;SAS_AF=0.7382;AA=A|||;VT=SNP
7	133573310	rs10231102	G	A	100	PASS	AC=2660;AF=0.53115;AN=5008;NS=2504;DP=17429;EAS_AF=0.4276;AMR_AF=0.3055;AFR_AF=0.7322;EUR_AF=0.4135;SAS_AF=0.6472;AA=G|||;VT=SNP
7	133573441	rs75366836	C	T	100	PASS	AC=604;AF=0.120607;AN=5008;NS=2504;DP=17739;EAS_AF=0.1627;AMR_AF=0.0778;AFR_AF=0.0726;EUR_AF=0.1074;SAS_AF=0.1861;AA=C|||;VT=SNP
7	133573513	rs117670315	G	A	100	PASS	AC=20;AF=0.00399361;AN=5008;NS=2504;DP=16864;EAS_AF=0.001;AMR_AF=0.0043;AFR_AF=0.0015;EUR_AF=0.0089;SAS_AF=0.0051;AA=G|||;VT=SNP
7	133573540	rs10231158	C	G	100	PASS	AC=3252;AF=0.649361;AN=5008;NS=2504;DP=15819;EAS_AF=0.4454;AMR_AF=0.3833;AFR_AF=0.9607;EUR_AF=0.5427;SAS_AF=0.7372;AA=G|||;VT=SNP
7	133573780	rs55886636	T	A	100	PASS	AC=580;AF=0.115815;AN=5008;NS=2504;DP=19222;EAS_AF=0.001;AMR_AF=0.0778;AFR_AF=0.2315;EUR_AF=0.1292;SAS_AF=0.091;AA=T|||;VT=SNP
7	133574051	rs6978533	A	C	100	PASS	AC=3290;AF=0.656949;AN=5008;NS=2504;DP=12669;EAS_AF=0.4653;AMR_AF=0.3977;AFR_AF=0.9637;EUR_AF=0.5457;SAS_AF=0.7382;AA=C|||;VT=SNP
7	133580447	rs2042456	G	A	100	PASS	AC=2695;AF=0.538139;AN=5008;NS=2504;DP=23292;EAS_AF=0.4613;AMR_AF=0.3184;AFR_AF=0.7262;EUR_AF=0.4165;SAS_AF=0.6442;AA=G|||;VT=SNP;EX_TARGET
7	133580545	rs2042455	A	G	100	PASS	AC=2696;AF=0.538339;AN=5008;NS=2504;DP=22310;EAS_AF=0.4623;AMR_AF=0.3184;AFR_AF=0.7262;EUR_AF=0.4165;SAS_AF=0.6442;AA=A|||;VT=SNP
7	133580710	rs2042454	A	G	100	PASS	AC=3276;AF=0.654153;AN=5008;NS=2504;DP=20562;EAS_AF=0.4623;AMR_AF=0.3963;AFR_AF=0.9576;EUR_AF=0.5457;SAS_AF=0.7362;AA=G|||;VT=SNP
7	133580730	rs2042453	G	A	100	PASS	AC=2615;AF=0.522165;AN=5008;NS=2504;DP=20761;EAS_AF=0.4613;AMR_AF=0.3112;AFR_AF=0.6725;EUR_AF=0.4165;SAS_AF=0.6401;AA=G|||;VT=SNP
7	133581093	rs2042452	A	G	100	PASS	AC=3276;AF=0.654153;AN=5008;NS=2504;DP=14339;EAS_AF=0.4633;AMR_AF=0.3963;AFR_AF=0.9569;EUR_AF=0.5457;SAS_AF=0.7362;AA=A|||;VT=SNP
7	133581102	rs2288067	A	G	100	PASS	AC=3294;AF=0.657748;AN=5008;NS=2504;DP=14218;EAS_AF=0.4633;AMR_AF=0.3977;AFR_AF=0.9697;EUR_AF=0.5457;SAS_AF=0.7362;AA=G|||;VT=SNP
7	133581202	rs7810566	C	T	100	PASS	AC=580;AF=0.115815;AN=5008;NS=2504;DP=13543;EAS_AF=0.001;AMR_AF=0.0778;AFR_AF=0.2315;EUR_AF=0.1292;SAS_AF=0.091;AA=C|||;VT=SNP
7	133581379	rs73156915	A	G	100	PASS	AC=517;AF=0.103235;AN=5008;NS=2504;DP=11850;EAS_AF=0.001;AMR_AF=0.0778;AFR_AF=0.1838;EUR_AF=0.1292;SAS_AF=0.091;AA=A|||;VT=SNP
7	133581473	rs7810870	C	G	100	PASS	AC=569;AF=0.113618;AN=5008;NS=2504;DP=12571;EAS_AF=0.001;AMR_AF=0.0778;AFR_AF=0.2239;EUR_AF=0.1282;SAS_AF=0.091;AA=C|||;VT=SNP
7	133581873	rs6955240	G	A	100	PASS	AC=2690;AF=0.537141;AN=5008;NS=2504;DP=17986;EAS_AF=0.4623;AMR_AF=0.3127;AFR_AF=0.7262;EUR_AF=0.4135;SAS_AF=0.6452;AA=G|||;VT=SNP
7	133582082	rs74826749	T	G	100	PASS	AC=359;AF=0.0716853;AN=5008;NS=2504;DP=15226;EAS_AF=0.0873;AMR_AF=0.0663;AFR_AF=0.0053;EUR_AF=0.1004;SAS_AF=0.1196;AA=T|||;VT=SNP
7	133582364	rs13309851	C	A	100	PASS	AC=3287;AF=0.65635;AN=5008;NS=2504;DP=12645;EAS_AF=0.4623;AMR_AF=0.3919;AFR_AF=0.9705;EUR_AF=0.5427;SAS_AF=0.7362;AA=A|||;VT=SNP
7	133582465	rs56067609	A	T	100	PASS	AC=576;AF=0.115016;AN=5008;NS=2504;DP=11333;EAS_AF=0.001;AMR_AF=0.0778;AFR_AF=0.2284;EUR_AF=0.1292;SAS_AF=0.091;AA=A|||;VT=SNP
7	133582851	rs7793582	G	A	100	PASS	AC=3270;AF=0.652955;AN=5008;NS=2504;DP=10344;EAS_AF=0.4623;AMR_AF=0.3919;AFR_AF=0.9576;EUR_AF=0.5427;SAS_AF=0.7362;AA=G|||;VT=SNP
7	133582918	rs73156916	G	A	100	PASS	AC=50;AF=0.00998403;AN=5008;NS=2504;DP=12082;EAS_AF=0;AMR_AF=0.013;AFR_AF=0.0015;EUR_AF=0.0328;SAS_AF=0.0061;AA=G|||;VT=SNP
7	133582953	rs7793732	G	T	100	PASS	AC=3269;AF=0.652756;AN=5008;NS=2504;DP=12295;EAS_AF=0.4623;AMR_AF=0.3919;AFR_AF=0.9576;EUR_AF=0.5427;SAS_AF=0.7352;AA=T|||;VT=SNP
7	133582973	rs7793739	G	T	100	PASS	AC=3269;AF=0.652756;AN=5008;NS=2504;DP=12346;EAS_AF=0.4623;AMR_AF=0.3919;AFR_AF=0.9576;EUR_AF=0.5427;SAS_AF=0.7352;AA=T|||;VT=SNP
7	133582990	rs56170554	G	A	100	PASS	AC=575;AF=0.114816;AN=5008;NS=2504;DP=12328;EAS_AF=0.001;AMR_AF=0.0778;AFR_AF=0.2277;EUR_AF=0.1292;SAS_AF=0.091;AA=G|||;VT=SNP
7	133583144	rs7776858	T	C	100	PASS	AC=3287;AF=0.65635;AN=5008;NS=2504;DP=12775;EAS_AF=0.4623;AMR_AF=0.3919;AFR_AF=0.9705;EUR_AF=0.5427;SAS_AF=0.7362;AA=C|||;VT=SNP
7	133583222	rs73156917	G	A	100	PASS	AC=11;AF=0.00219649;AN=5008;NS=2504;DP=12468;EAS_AF=0;AMR_AF=0.0058;AFR_AF=0;EUR_AF=0.005;SAS_AF=0.002;AA=g|||;VT=SNP
7	133583441	rs35208100	G	A	100	PASS	AC=1705;AF=0.340455;AN=5008;NS=2504;DP=10807;EAS_AF=0.3016;AMR_AF=0.2017;AFR_AF=0.388;EUR_AF=0.3072;SAS_AF=0.4489;AA=G|||;VT=SNP
7	133583589	rs187108858	G	T	100	PASS	AC=11;AF=0.00219649;AN=5008;NS=2504;DP=10369;EAS_AF=0;AMR_AF=0.0058;AFR_AF=0;EUR_AF=0.005;SAS_AF=0.002;AA=G|||;VT=SNP
7	133583603	rs13312097	T	C	100	PASS	AC=3269;AF=0.652756;AN=5008;NS=2504;DP=10150;EAS_AF=0.4623;AMR_AF=0.3905;AFR_AF=0.9576;EUR_AF=0.5427;SAS_AF=0.7362;AA=C|||;VT=SNP
7	133583664	rs62470428	G	A	100	PASS	AC=588;AF=0.117412;AN=5008;NS=2504;DP=11579;EAS_AF=0.1577;AMR_AF=0.0706;AFR_AF=0.0734;EUR_AF=0.1034;SAS_AF=0.183;AA=G|||;VT=SNP
7	133583841	rs7798192	A	T	100	PASS	AC=3274;AF=0.653754;AN=5008;NS=2504;DP=12219;EAS_AF=0.4623;AMR_AF=0.3934;AFR_AF=0.9576;EUR_AF=0.5457;SAS_AF=0.7362;AA=T|||;VT=SNP
7	133583899	rs7798355	A	G	100	PASS	AC=3275;AF=0.653954;AN=5008;NS=2504;DP=12838;EAS_AF=0.4623;AMR_AF=0.3948;AFR_AF=0.9576;EUR_AF=0.5457;SAS_AF=0.7362;AA=A|||;VT=SNP
7	133584077	rs7798673	C	T	100	PASS	AC=3275;AF=0.653954;AN=5008;NS=2504;DP=15356;EAS_AF=0.4623;AMR_AF=0.3948;AFR_AF=0.9576;EUR_AF=0.5457;SAS_AF=0.7362;AA=T|||;VT=SNP
7	133584085	rs7798804	C	T	100	PASS	AC=2695;AF=0.538139;AN=5008;NS=2504;DP=15517;EAS_AF=0.4613;AMR_AF=0.317;AFR_AF=0.7262;EUR_AF=0.4165;SAS_AF=0.6452;AA=C|||;VT=SNP
7	133584120	rs80225071	A	G	100	PASS	AC=46;AF=0.0091853;AN=5008;NS=2504;DP=16565;EAS_AF=0.001;AMR_AF=0.0058;AFR_AF=0.0008;EUR_AF=0.0278;SAS_AF=0.0123;AA=A|||;VT=SNP
7	133584271	rs12707126	A	G	100	PASS	AC=3275;AF=0.653954;AN=5008;NS=2504;DP=19149;EAS_AF=0.4623;AMR_AF=0.3948;AFR_AF=0.9576;EUR_AF=0.5457;SAS_AF=0.7362;AA=G|||;VT=SNP
7	133585050	rs17167335	G	T	100	PASS	AC=381;AF=0.0760783;AN=5008;NS=2504;DP=22006;EAS_AF=0.001;AMR_AF=0.0749;AFR_AF=0.0832;EUR_AF=0.1282;SAS_AF=0.091;AA=G|||;VT=SNP
7	133585322	rs117535158	C	T	100	PASS	AC=16;AF=0.00319489;AN=5008;NS=2504;DP=19639;EAS_AF=0;AMR_AF=0.0014;AFR_AF=0.0008;EUR_AF=0.0109;SAS_AF=0.0031;AA=C|||;VT=SNP
7	133585386	rs6971638	A	G	100	PASS	AC=3275;AF=0.653954;AN=5008;NS=2504;DP=17892;EAS_AF=0.4623;AMR_AF=0.3948;AFR_AF=0.9576;EUR_AF=0.5457;SAS_AF=0.7362;AA=A|||;VT=SNP
7	133585429	rs12155007	G	C	100	PASS	AC=96;AF=0.0191693;AN=5008;NS=2504;DP=18217;EAS_AF=0;AMR_AF=0.0317;AFR_AF=0.0023;EUR_AF=0.0437;SAS_AF=0.0276;AA=G|||;VT=SNP
7	133585570	rs6971840	A	G	100	PASS	AC=3275;AF=0.653954;AN=5008;NS=2504;DP=19863;EAS_AF=0.4623;AMR_AF=0.3948;AFR_AF=0.9576;EUR_AF=0.5457;SAS_AF=0.7362;AA=G|||;VT=SNP
7	133585612	rs6954537	T	C	100	PASS	AC=3275;AF=0.653954;AN=5008;NS=2504;DP=18585;EAS_AF=0.4623;AMR_AF=0.3948;AFR_AF=0.9576;EUR_AF=0.5457;SAS_AF=0.7362;AA=C|||;VT=SNP
7	133585659	rs6972412	G	C	100	PASS	AC=2765;AF=0.552117;AN=5008;NS=2504;DP=17439;EAS_AF=0.4623;AMR_AF=0.317;AFR_AF=0.7791;EUR_AF=0.4165;SAS_AF=0.6442;AA=G|||;VT=SNP
7	133585678	rs6972423	G	A	100	PASS	AC=3277;AF=0.654353;AN=5008;NS=2504;DP=17009;EAS_AF=0.4633;AMR_AF=0.3948;AFR_AF=0.9576;EUR_AF=0.5457;SAS_AF=0.7372;AA=A|||;VT=SNP
7	133585724	rs149553817	A	G	100	PASS	AC=37;AF=0.00738818;AN=5008;NS=2504;DP=17194;EAS_AF=0;AMR_AF=0.0115;AFR_AF=0.0015;EUR_AF=0.0169;SAS_AF=0.0102;AA=A|||;VT=SNP
7	133585752	rs6976416	G	A	100	PASS	AC=3294;AF=0.657748;AN=5008;NS=2504;DP=16088;EAS_AF=0.4623;AMR_AF=0.3963;AFR_AF=0.9705;EUR_AF=0.5457;SAS_AF=0.7372;AA=A|||;VT=SNP
7	133585794	rs6958557	T	G	100	PASS	AC=2766;AF=0.552316;AN=5008;NS=2504;DP=15748;EAS_AF=0.4613;AMR_AF=0.317;AFR_AF=0.7791;EUR_AF=0.4165;SAS_AF=0.6462;AA=T|||;VT=SNP
7	133585989	rs6976885	G	A	100	PASS	AC=3292;AF=0.657348;AN=5008;NS=2504;DP=22083;EAS_AF=0.4623;AMR_AF=0.3948;AFR_AF=0.9697;EUR_AF=0.5467;SAS_AF=0.7362;AA=A|||;VT=SNP
7	133586089	rs12707127	A	G	100	PASS	AC=3274;AF=0.653754;AN=5008;NS=2504;DP=19991;EAS_AF=0.4623;AMR_AF=0.3948;AFR_AF=0.9576;EUR_AF=0.5457;SAS_AF=0.7352;AA=G|||;VT=SNP
7	133586346	rs73156925	G	A	100	PASS	AC=406;AF=0.0810703;AN=5008;NS=2504;DP=20782;EAS_AF=0.001;AMR_AF=0.0749;AFR_AF=0.1021;EUR_AF=0.1282;SAS_AF=0.091;AA=G|||;VT=SNP
7	133586349	rs10954433	A	G	100	PASS	AC=4996;AF=0.997604;AN=5008;NS=2504;DP=20884;EAS_AF=1;AMR_AF=0.9986;AFR_AF=1;EUR_AF=0.9891;SAS_AF=1;AA=G|||;VT=SNP
7	133586703	rs17167336	C	G	100	PASS	AC=394;AF=0.0786741;AN=5008;NS=2504;DP=18962;EAS_AF=0.001;AMR_AF=0.0749;AFR_AF=0.093;EUR_AF=0.1282;SAS_AF=0.091;AA=C|||;VT=SNP
7	133586779	rs75373246	G	T	100	PASS	AC=23;AF=0.00459265;AN=5008;NS=2504;DP=20595;EAS_AF=0;AMR_AF=0.0086;AFR_AF=0.0015;EUR_AF=0.0129;SAS_AF=0.002;AA=G|||;VT=SNP
7	133587328	rs13233690	C	T	100	PASS	AC=2695;AF=0.538139;AN=5008;NS=2504;DP=16134;EAS_AF=0.4563;AMR_AF=0.317;AFR_AF=0.73;EUR_AF=0.4165;SAS_AF=0.6452;AA=C|||;VT=SNP
7	133587689	rs7782545	C	T	100	PASS	AC=3275;AF=0.653954;AN=5008;NS=2504;DP=19044;EAS_AF=0.4623;AMR_AF=0.3948;AFR_AF=0.9576;EUR_AF=0.5457;SAS_AF=0.7362;AA=C|||;VT=SNP
7	133588117	rs7783179	C	G	100	PASS	AC=3275;AF=0.653954;AN=5008;NS=2504;DP=19519;EAS_AF=0.4623;AMR_AF=0.3948;AFR_AF=0.9576;EUR_AF=0.5457;SAS_AF=0.7362;AA=G|||;VT=SNP
7	133588380	rs10241782	A	G	100	PASS	AC=3291;AF=0.657149;AN=5008;NS=2504;DP=18767;EAS_AF=0.4613;AMR_AF=0.3963;AFR_AF=0.9705;EUR_AF=0.5447;SAS_AF=0.7362;AA=G|||;VT=SNP
7	133588413	rs10271671	G	A	100	PASS	AC=3273;AF=0.653554;AN=5008;NS=2504;DP=19050;EAS_AF=0.4613;AMR_AF=0.3948;AFR_AF=0.9576;EUR_AF=0.5447;SAS_AF=0.7362;AA=G|||;VT=SNP
7	133588565	rs6950081	A	G	100	PASS	AC=3275;AF=0.653954;AN=5008;NS=2504;DP=20085;EAS_AF=0.4623;AMR_AF=0.3948;AFR_AF=0.9576;EUR_AF=0.5457;SAS_AF=0.7362;AA=G|||;VT=SNP
7	133588738	rs6974386	T	C	100	PASS	AC=3275;AF=0.653954;AN=5008;NS=2504;DP=19172;EAS_AF=0.4623;AMR_AF=0.3948;AFR_AF=0.9576;EUR_AF=0.5457;SAS_AF=0.7362;AA=T|||;VT=SNP
7	133588739	rs6954700	G	A	100	PASS	AC=2695;AF=0.538139;AN=5008;NS=2504;DP=19128;EAS_AF=0.4613;AMR_AF=0.317;AFR_AF=0.7262;EUR_AF=0.4165;SAS_AF=0.6452;AA=G|||;VT=SNP
7	133588927	rs6954999	G	A	100	PASS	AC=3296;AF=0.658147;AN=5008;NS=2504;DP=18945;EAS_AF=0.4573;AMR_AF=0.3963;AFR_AF=0.9766;EUR_AF=0.5457;SAS_AF=0.7362;AA=A|||;VT=SNP
7	133589145	rs6955061	C	T	100	PASS	AC=3275;AF=0.653954;AN=5008;NS=2504;DP=18741;EAS_AF=0.4623;AMR_AF=0.3948;AFR_AF=0.9576;EUR_AF=0.5457;SAS_AF=0.7362;AA=C|||;VT=SNP
7	133589386	rs116871583	A	G	100	PASS	AC=58;AF=0.0115815;AN=5008;NS=2504;DP=19837;EAS_AF=0;AMR_AF=0.0274;AFR_AF=0.0023;EUR_AF=0.0239;SAS_AF=0.0123;AA=A|||;VT=SNP
7	133589584	rs6975860	T	G	100	PASS	AC=3275;AF=0.653954;AN=5008;NS=2504;DP=19605;EAS_AF=0.4623;AMR_AF=0.3948;AFR_AF=0.9576;EUR_AF=0.5457;SAS_AF=0.7362;AA=T|||;VT=SNP
7	133589608	rs6956135	G	T	100	PASS	AC=3273;AF=0.653554;AN=5008;NS=2504;DP=19186;EAS_AF=0.4623;AMR_AF=0.3948;AFR_AF=0.9576;EUR_AF=0.5457;SAS_AF=0.7342;AA=G|||;VT=SNP
7	133589796	rs12707128	A	G	100	PASS	AC=2436;AF=0.486422;AN=5008;NS=2504;DP=20712;EAS_AF=0.4613;AMR_AF=0.2997;AFR_AF=0.5469;EUR_AF=0.4165;SAS_AF=0.635;AA=A|||;VT=SNP
7	133589846	rs10279261	G	A	100	PASS	AC=3417;AF=0.682308;AN=5008;NS=2504;DP=21399;EAS_AF=0.4623;AMR_AF=0.4308;AFR_AF=0.972;EUR_AF=0.6302;SAS_AF=0.7495;AA=A|||;VT=SNP
7	133590287	rs1862873	T	A	100	PASS	AC=3274;AF=0.653754;AN=5008;NS=2504;DP=19219;EAS_AF=0.4623;AMR_AF=0.3948;AFR_AF=0.9576;EUR_AF=0.5447;SAS_AF=0.7362;AA=A|||;VT=SNP
7	133590869	rs10253633	A	G	100	PASS	AC=2695;AF=0.538139;AN=5008;NS=2504;DP=21733;EAS_AF=0.4613;AMR_AF=0.317;AFR_AF=0.7262;EUR_AF=0.4165;SAS_AF=0.6452;AA=A|||;VT=SNP
7	133590875	rs10224575	G	A	100	PASS	AC=2695;AF=0.538139;AN=5008;NS=2504;DP=21561;EAS_AF=0.4613;AMR_AF=0.317;AFR_AF=0.7262;EUR_AF=0.4165;SAS_AF=0.6452;AA=A|||;VT=SNP
7	133590937	rs10224683	G	A	100	PASS	AC=2696;AF=0.538339;AN=5008;NS=2504;DP=20138;EAS_AF=0.4613;AMR_AF=0.317;AFR_AF=0.7262;EUR_AF=0.4165;SAS_AF=0.6462;AA=G|||;VT=SNP
7	133591071	rs10224828	G	A	100	PASS	AC=2695;AF=0.538139;AN=5008;NS=2504;DP=19470;EAS_AF=0.4613;AMR_AF=0.317;AFR_AF=0.7262;EUR_AF=0.4165;SAS_AF=0.6452;AA=A|||;VT=SNP
7	133591535	rs10225454	G	C	100	PASS	AC=2695;AF=0.538139;AN=5008;NS=2504;DP=17270;EAS_AF=0.4613;AMR_AF=0.317;AFR_AF=0.7262;EUR_AF=0.4165;SAS_AF=0.6452;AA=C|||;VT=SNP
7	133591539	rs2113338	T	C	100	PASS	AC=3293;AF=0.657548;AN=5008;NS=2504;DP=17355;EAS_AF=0.4623;AMR_AF=0.3963;AFR_AF=0.9705;EUR_AF=0.5457;SAS_AF=0.7362;AA=C|||;VT=SNP
7	133591676	rs10225605	G	A	100	PASS	AC=2695;AF=0.538139;AN=5008;NS=2504;DP=17795;EAS_AF=0.4613;AMR_AF=0.317;AFR_AF=0.7262;EUR_AF=0.4165;SAS_AF=0.6452;AA=A|||;VT=SNP
7	133592421	rs10236499	A	G	100	PASS	AC=2691;AF=0.53734;AN=5008;NS=2504;DP=16798;EAS_AF=0.4613;AMR_AF=0.3127;AFR_AF=0.73;EUR_AF=0.4105;SAS_AF=0.6452;AA=G|||;VT=SNP
7	133592441	rs10281697	T	A	100	PASS	AC=2701;AF=0.539337;AN=5008;NS=2504;DP=17182;EAS_AF=0.4613;AMR_AF=0.317;AFR_AF=0.7307;EUR_AF=0.4165;SAS_AF=0.6452;AA=A|||;VT=SNP
7	133592477	rs10281716	T	A	100	PASS	AC=2701;AF=0.539337;AN=5008;NS=2504;DP=18503;EAS_AF=0.4613;AMR_AF=0.317;AFR_AF=0.7307;EUR_AF=0.4165;SAS_AF=0.6452;AA=A|||;VT=SNP
7	133592544	rs10156088	G	A	100	PASS	AC=2701;AF=0.539337;AN=5008;NS=2504;DP=17573;EAS_AF=0.4613;AMR_AF=0.317;AFR_AF=0.7307;EUR_AF=0.4165;SAS_AF=0.6452;AA=G|||;VT=SNP
7	133593030	rs2042451	A	G	100	PASS	AC=3276;AF=0.654153;AN=5008;NS=2504;DP=22681;EAS_AF=0.4623;AMR_AF=0.3948;AFR_AF=0.9576;EUR_AF=0.5457;SAS_AF=0.7372;AA=G|||;VT=SNP
7	133593036	rs10155909	A	G	100	PASS	AC=2701;AF=0.539337;AN=5008;NS=2504;DP=22758;EAS_AF=0.4613;AMR_AF=0.317;AFR_AF=0.73;EUR_AF=0.4165;SAS_AF=0.6462;AA=A|||;VT=SNP
7	133593126	rs11770927	G	A	100	PASS	AC=2700;AF=0.539137;AN=5008;NS=2504;DP=22701;EAS_AF=0.4613;AMR_AF=0.317;AFR_AF=0.73;EUR_AF=0.4165;SAS_AF=0.6452;AA=G|||;VT=SNP
7	133593177	rs12707129	A	G	100	PASS	AC=2700;AF=0.539137;AN=5008;NS=2504;DP=22813;EAS_AF=0.4613;AMR_AF=0.317;AFR_AF=0.73;EUR_AF=0.4165;SAS_AF=0.6452;AA=G|||;VT=SNP
7	133595233	rs35711160	A	G	100	PASS	AC=687;AF=0.137181;AN=5008;NS=2504;DP=18721;EAS_AF=0.0913;AMR_AF=0.1282;AFR_AF=0.0272;EUR_AF=0.2276;SAS_AF=0.2464;AA=A|||;VT=SNP
7	133595316	rs7792492	G	A	100	PASS	AC=2698;AF=0.538738;AN=5008;NS=2504;DP=22312;EAS_AF=0.4613;AMR_AF=0.317;AFR_AF=0.7284;EUR_AF=0.4165;SAS_AF=0.6452;AA=A|||;VT=SNP
7	133595502	rs7792546	C	A	100	PASS	AC=2695;AF=0.538139;AN=5008;NS=2504;DP=21638;EAS_AF=0.4613;AMR_AF=0.317;AFR_AF=0.7262;EUR_AF=0.4165;SAS_AF=0.6452;AA=A|||;VT=SNP
7	133595602	rs7792905	G	T	100	PASS	AC=2695;AF=0.538139;AN=5008;NS=2504;DP=19678;EAS_AF=0.4613;AMR_AF=0.317;AFR_AF=0.7262;EUR_AF=0.4165;SAS_AF=0.6452;AA=G|||;VT=SNP
7	133595702	rs7779370	T	C	100	PASS	AC=2700;AF=0.539137;AN=5008;NS=2504;DP=20034;EAS_AF=0.4613;AMR_AF=0.317;AFR_AF=0.73;EUR_AF=0.4165;SAS_AF=0.6452;AA=T|||;VT=SNP
7	133595871	rs889826	A	G	100	PASS	AC=2695;AF=0.538139;AN=5008;NS=2504;DP=20613;EAS_AF=0.4613;AMR_AF=0.317;AFR_AF=0.7262;EUR_AF=0.4165;SAS_AF=0.6452;AA=G|||;VT=SNP
7	133596206	rs118082724	G	A	100	PASS	AC=31;AF=0.0061901;AN=5008;NS=2504;DP=17770;EAS_AF=0;AMR_AF=0.0043;AFR_AF=0.0008;EUR_AF=0.0189;SAS_AF=0.0082;AA=G|||;VT=SNP
7	133596227	rs889825	A	G	100	PASS	AC=2695;AF=0.538139;AN=5008;NS=2504;DP=18165;EAS_AF=0.4613;AMR_AF=0.317;AFR_AF=0.7262;EUR_AF=0.4165;SAS_AF=0.6452;AA=A|||;VT=SNP
7	133596581	rs889824	A	G	100	PASS	AC=4604;AF=0.919329;AN=5008;NS=2504;DP=17110;EAS_AF=0.9524;AMR_AF=0.9035;AFR_AF=0.9932;EUR_AF=0.7903;SAS_AF=0.9294;AA=G|||;VT=SNP
7	133596671	rs755664	C	G	100	PASS	AC=2695;AF=0.538139;AN=5008;NS=2504;DP=17326;EAS_AF=0.4613;AMR_AF=0.317;AFR_AF=0.7262;EUR_AF=0.4165;SAS_AF=0.6452;AA=C|||;VT=SNP
7	133597151	rs958405	A	G	100	PASS	AC=2699;AF=0.538938;AN=5008;NS=2504;DP=18936;EAS_AF=0.4613;AMR_AF=0.3156;AFR_AF=0.73;EUR_AF=0.4165;SAS_AF=0.6452;AA=G|||;VT=SNP
7	133597186	rs958404	A	C	100	PASS	AC=2701;AF=0.539337;AN=5008;NS=2504;DP=19115;EAS_AF=0.4613;AMR_AF=0.317;AFR_AF=0.7307;EUR_AF=0.4165;SAS_AF=0.6452;AA=A|||;VT=SNP
7	133597442	rs1593171	G	C	100	PASS	AC=3293;AF=0.657548;AN=5008;NS=2504;DP=18279;EAS_AF=0.4623;AMR_AF=0.3963;AFR_AF=0.9705;EUR_AF=0.5457;SAS_AF=0.7362;AA=C|||;VT=SNP
7	133597490	rs6969899	A	G	100	PASS	AC=2718;AF=0.542732;AN=5008;NS=2504;DP=19080;EAS_AF=0.4613;AMR_AF=0.3184;AFR_AF=0.7428;EUR_AF=0.4165;SAS_AF=0.6452;AA=G|||;VT=SNP
7	133597691	rs10808273	G	C	100	PASS	AC=2701;AF=0.539337;AN=5008;NS=2504;DP=16576;EAS_AF=0.4613;AMR_AF=0.3184;AFR_AF=0.73;EUR_AF=0.4165;SAS_AF=0.6452;AA=C|||;VT=SNP
7	133597864	rs10954434	A	G	100	PASS	AC=2700;AF=0.539137;AN=5008;NS=2504;DP=20187;EAS_AF=0.4613;AMR_AF=0.317;AFR_AF=0.73;EUR_AF=0.4165;SAS_AF=0.6452;AA=G|||;VT=SNP
7	133598288	rs13228262	A	G	100	PASS	AC=2695;AF=0.538139;AN=5008;NS=2504;DP=22218;EAS_AF=0.4613;AMR_AF=0.317;AFR_AF=0.7262;EUR_AF=0.4165;SAS_AF=0.6452;AA=A|||;VT=SNP
7	133598975	rs10264922	A	G	100	PASS	AC=2690;AF=0.537141;AN=5008;NS=2504;DP=15395;EAS_AF=0.4563;AMR_AF=0.317;AFR_AF=0.7262;EUR_AF=0.4165;SAS_AF=0.6452;AA=G|||;VT=SNP
7	133598988	rs147176671	G	A	100	PASS	AC=23;AF=0.00459265;AN=5008;NS=2504;DP=15875;EAS_AF=0;AMR_AF=0.0101;AFR_AF=0.0008;EUR_AF=0.0119;SAS_AF=0.0031;AA=G|||;VT=SNP
7	133599433	rs6962865	T	A	100	PASS	AC=2690;AF=0.537141;AN=5008;NS=2504;DP=19048;EAS_AF=0.4563;AMR_AF=0.317;AFR_AF=0.7262;EUR_AF=0.4165;SAS_AF=0.6452;AA=A|||;VT=SNP
7	133599527	rs6963032	T	C	100	PASS	AC=2691;AF=0.53734;AN=5008;NS=2504;DP=16234;EAS_AF=0.4563;AMR_AF=0.317;AFR_AF=0.7262;EUR_AF=0.4175;SAS_AF=0.6452;AA=C|||;VT=SNP
7	133600277	rs10488180	G	A	100	PASS	AC=572;AF=0.114217;AN=5008;NS=2504;DP=18589;EAS_AF=0.001;AMR_AF=0.0778;AFR_AF=0.2254;EUR_AF=0.1292;SAS_AF=0.091;AA=G|||;VT=SNP
7	133601862	rs10226267	G	A	100	PASS	AC=2695;AF=0.538139;AN=5008;NS=2504;DP=17888;EAS_AF=0.4613;AMR_AF=0.317;AFR_AF=0.7262;EUR_AF=0.4165;SAS_AF=0.6452;AA=A|||;VT=SNP
7	133602116	rs73156933	G	A	100	PASS	AC=394;AF=0.0786741;AN=5008;NS=2504;DP=19860;EAS_AF=0.001;AMR_AF=0.0749;AFR_AF=0.093;EUR_AF=0.1282;SAS_AF=0.091;AA=G|||;VT=SNP
7	133602230	rs75286006	G	A	100	PASS	AC=85;AF=0.0169728;AN=5008;NS=2504;DP=20531;EAS_AF=0;AMR_AF=0.0274;AFR_AF=0.0023;EUR_AF=0.0596;SAS_AF=0.0031;AA=G|||;VT=SNP
7	133602538	rs73156934	C	T	100	PASS	AC=387;AF=0.0772764;AN=5008;NS=2504;DP=18608;EAS_AF=0.001;AMR_AF=0.0749;AFR_AF=0.0877;EUR_AF=0.1282;SAS_AF=0.091;AA=C|||;VT=SNP
7	133603245	rs2059298	C	G	100	PASS	AC=2684;AF=0.535942;AN=5008;NS=2504;DP=18362;EAS_AF=0.4613;AMR_AF=0.3156;AFR_AF=0.7186;EUR_AF=0.4165;SAS_AF=0.6452;AA=C|||;VT=SNP
7	133603550	rs6974143	G	A	100	PASS	AC=2679;AF=0.534944;AN=5008;NS=2504;DP=18815;EAS_AF=0.4613;AMR_AF=0.3156;AFR_AF=0.7148;EUR_AF=0.4165;SAS_AF=0.6452;AA=A|||;VT=SNP
7	133603838	rs6978170	C	T	100	PASS	AC=2679;AF=0.534944;AN=5008;NS=2504;DP=17226;EAS_AF=0.4563;AMR_AF=0.3156;AFR_AF=0.7186;EUR_AF=0.4165;SAS_AF=0.6452;AA=C|||;VT=SNP
7	133604373	rs13231079	C	G	100	PASS	AC=2680;AF=0.535144;AN=5008;NS=2504;DP=19114;EAS_AF=0.4613;AMR_AF=0.3156;AFR_AF=0.7148;EUR_AF=0.4175;SAS_AF=0.6452;AA=G|||;VT=SNP
7	133604436	rs13231095	A	G	100	PASS	AC=2679;AF=0.534944;AN=5008;NS=2504;DP=20060;EAS_AF=0.4613;AMR_AF=0.3156;AFR_AF=0.7148;EUR_AF=0.4165;SAS_AF=0.6452;AA=A|||;VT=SNP
7	133606158	rs4422723	A	T	100	PASS	AC=3264;AF=0.651757;AN=5008;NS=2504;DP=19649;EAS_AF=0.4573;AMR_AF=0.3948;AFR_AF=0.9531;EUR_AF=0.5457;SAS_AF=0.7362;AA=T|||;VT=SNP
7	133606362	rs76107335	T	A	100	PASS	AC=66;AF=0.0131789;AN=5008;NS=2504;DP=15918;EAS_AF=0.001;AMR_AF=0.0245;AFR_AF=0.0023;EUR_AF=0.0368;SAS_AF=0.0082;AA=T|||;VT=SNP
7	133606451	rs56225573	C	T	100	PASS	AC=394;AF=0.0786741;AN=5008;NS=2504;DP=18095;EAS_AF=0.001;AMR_AF=0.0749;AFR_AF=0.093;EUR_AF=0.1282;SAS_AF=0.091;AA=C|||;VT=SNP
7	133606631	rs1030268	A	G	100	PASS	AC=1730;AF=0.345447;AN=5008;NS=2504;DP=16606;EAS_AF=0.2956;AMR_AF=0.2133;AFR_AF=0.4024;EUR_AF=0.3042;SAS_AF=0.456;AA=A|||;VT=SNP
7	133607014	rs4517044	T	A	100	PASS	AC=3288;AF=0.65655;AN=5008;NS=2504;DP=13742;EAS_AF=0.4573;AMR_AF=0.3963;AFR_AF=0.9705;EUR_AF=0.5457;SAS_AF=0.7362;AA=A|||;VT=SNP
7	133607419	rs185145806	T	C	100	PASS	AC=57;AF=0.0113818;AN=5008;NS=2504;DP=12668;EAS_AF=0;AMR_AF=0.0259;AFR_AF=0.0023;EUR_AF=0.0239;SAS_AF=0.0123;AA=T|||;VT=SNP
7	133607535	rs1963841	A	G	100	PASS	AC=3271;AF=0.653155;AN=5008;NS=2504;DP=11586;EAS_AF=0.4633;AMR_AF=0.3934;AFR_AF=0.9539;EUR_AF=0.5457;SAS_AF=0.7372;AA=G|||;VT=SNP
7	133608265	rs73156938	T	C	100	PASS	AC=406;AF=0.0810703;AN=5008;NS=2504;DP=18201;EAS_AF=0.001;AMR_AF=0.0749;AFR_AF=0.1021;EUR_AF=0.1282;SAS_AF=0.091;AA=T|||;VT=SNP
7	133608447	rs73156939	A	T	100	PASS	AC=406;AF=0.0810703;AN=5008;NS=2504;DP=15763;EAS_AF=0.001;AMR_AF=0.0749;AFR_AF=0.1021;EUR_AF=0.1282;SAS_AF=0.091;AA=G|||;VT=SNP
7	133608911	rs10255193	C	G	100	PASS	AC=2684;AF=0.535942;AN=5008;NS=2504;DP=16925;EAS_AF=0.4613;AMR_AF=0.3156;AFR_AF=0.7186;EUR_AF=0.4165;SAS_AF=0.6452;AA=C|||;VT=SNP
7	133609762	rs13226245	C	G	100	PASS	AC=19;AF=0.00379393;AN=5008;NS=2504;DP=17690;EAS_AF=0;AMR_AF=0.0058;AFR_AF=0.0008;EUR_AF=0.0129;SAS_AF=0.001;AA=C|||;VT=SNP
7	133610266	rs73156940	G	C	100	PASS	AC=406;AF=0.0810703;AN=5008;NS=2504;DP=15628;EAS_AF=0.001;AMR_AF=0.0749;AFR_AF=0.1021;EUR_AF=0.1282;SAS_AF=0.091;AA=G|||;VT=SNP
7	133610390	rs7805864	G	A	100	PASS	AC=2692;AF=0.53754;AN=5008;NS=2504;DP=17609;EAS_AF=0.4563;AMR_AF=0.317;AFR_AF=0.7277;EUR_AF=0.4165;SAS_AF=0.6452;AA=A|||;VT=SNP
7	133611256	rs10263851	C	T	100	PASS	AC=3288;AF=0.65655;AN=5008;NS=2504;DP=17919;EAS_AF=0.4573;AMR_AF=0.3963;AFR_AF=0.9705;EUR_AF=0.5457;SAS_AF=0.7362;AA=T|||;VT=SNP
7	133611722	rs62470434	T	G	100	PASS	AC=99;AF=0.0197684;AN=5008;NS=2504;DP=17467;EAS_AF=0;AMR_AF=0.0331;AFR_AF=0.0023;EUR_AF=0.0457;SAS_AF=0.0276;AA=T|||;VT=SNP
7	133612113	rs6955279	C	T	100	PASS	AC=2481;AF=0.495407;AN=5008;NS=2504;DP=16013;EAS_AF=0.4563;AMR_AF=0.2954;AFR_AF=0.5817;EUR_AF=0.4145;SAS_AF=0.6442;AA=C|||;VT=SNP
7	133612188	rs6955707	G	A	100	PASS	AC=2654;AF=0.529952;AN=5008;NS=2504;DP=14743;EAS_AF=0.4573;AMR_AF=0.3141;AFR_AF=0.6997;EUR_AF=0.4165;SAS_AF=0.6452;AA=A|||;VT=SNP
7	133614421	rs6966403	C	A	100	PASS	AC=2675;AF=0.534145;AN=5008;NS=2504;DP=18313;EAS_AF=0.4563;AMR_AF=0.3156;AFR_AF=0.7156;EUR_AF=0.4165;SAS_AF=0.6452;AA=C|||;VT=SNP
7	133614610	rs73156941	C	T	100	PASS	AC=49;AF=0.00978435;AN=5008;NS=2504;DP=18197;EAS_AF=0;AMR_AF=0.013;AFR_AF=0.0015;EUR_AF=0.0328;SAS_AF=0.0051;AA=C|||;VT=SNP
7	133614710	rs6970436	A	G	100	PASS	AC=3294;AF=0.657748;AN=5008;NS=2504;DP=19926;EAS_AF=0.4623;AMR_AF=0.3963;AFR_AF=0.9705;EUR_AF=0.5457;SAS_AF=0.7372;AA=G|||;VT=SNP
7	133615010	rs10428917	A	G	100	PASS	AC=402;AF=0.0802716;AN=5008;NS=2504;DP=18670;EAS_AF=0.001;AMR_AF=0.0749;AFR_AF=0.0991;EUR_AF=0.1282;SAS_AF=0.091;AA=A|||;VT=SNP
7	133615559	rs1025074	G	A	100	PASS	AC=3289;AF=0.656749;AN=5008;NS=2504;DP=19158;EAS_AF=0.4573;AMR_AF=0.3963;AFR_AF=0.9705;EUR_AF=0.5467;SAS_AF=0.7362;AA=A|||;VT=SNP
7	133616739	rs12707130	G	T	100	PASS	AC=2480;AF=0.495208;AN=5008;NS=2504;DP=21157;EAS_AF=0.4563;AMR_AF=0.2954;AFR_AF=0.584;EUR_AF=0.4145;SAS_AF=0.6401;AA=g|||;VT=SNP
7	133616965	rs6943986	G	A	100	PASS	AC=2478;AF=0.494808;AN=5008;NS=2504;DP=18891;EAS_AF=0.4563;AMR_AF=0.2954;AFR_AF=0.5825;EUR_AF=0.4145;SAS_AF=0.6401;AA=G|||;VT=SNP
7	133617471	rs13233715	C	T	100	PASS	AC=2680;AF=0.535144;AN=5008;NS=2504;DP=19768;EAS_AF=0.4563;AMR_AF=0.3156;AFR_AF=0.7194;EUR_AF=0.4165;SAS_AF=0.6452;AA=C|||;VT=SNP
7	133617487	rs13221033	T	A	100	PASS	AC=2681;AF=0.535343;AN=5008;NS=2504;DP=19750;EAS_AF=0.4563;AMR_AF=0.3156;AFR_AF=0.7201;EUR_AF=0.4165;SAS_AF=0.6452;AA=T|||;VT=SNP
7	133618853	rs6954712	G	A	100	PASS	AC=2692;AF=0.53754;AN=5008;NS=2504;DP=16262;EAS_AF=0.4563;AMR_AF=0.3156;AFR_AF=0.7284;EUR_AF=0.4165;SAS_AF=0.6452;AA=a|||;VT=SNP
7	133618986	rs6954610	A	G	100	PASS	AC=3286;AF=0.65615;AN=5008;NS=2504;DP=17090;EAS_AF=0.4573;AMR_AF=0.3948;AFR_AF=0.9697;EUR_AF=0.5457;SAS_AF=0.7362;AA=G|||;VT=SNP
7	133619974	rs4731986	G	A	100	PASS	AC=1257;AF=0.250998;AN=5008;NS=2504;DP=18084;EAS_AF=0.4484;AMR_AF=0.4986;AFR_AF=0.0166;EUR_AF=0.2465;SAS_AF=0.1933;AA=G|||;VT=SNP
7	133620194	rs55655901	G	A	100	PASS	AC=340;AF=0.0678914;AN=5008;NS=2504;DP=20389;EAS_AF=0.001;AMR_AF=0.072;AFR_AF=0.0545;EUR_AF=0.1272;SAS_AF=0.091;AA=G|||;VT=SNP
7	133620727	rs13220988	A	G	100	PASS	AC=19;AF=0.00379393;AN=5008;NS=2504;DP=19962;EAS_AF=0;AMR_AF=0.0058;AFR_AF=0.0008;EUR_AF=0.0129;SAS_AF=0.001;AA=A|||;VT=SNP
7	133620982	rs12707131	A	G	100	PASS	AC=2503;AF=0.4998;AN=5008;NS=2504;DP=19341;EAS_AF=0.4613;AMR_AF=0.3012;AFR_AF=0.5938;EUR_AF=0.4145;SAS_AF=0.6411;AA=A|||;VT=SNP
7	133621705	rs62470435	C	T	100	PASS	AC=559;AF=0.111621;AN=5008;NS=2504;DP=15743;EAS_AF=0.124;AMR_AF=0.0764;AFR_AF=0.0794;EUR_AF=0.1074;SAS_AF=0.1718;AA=C|||;VT=SNP
7	133622287	rs34475839	C	A	100	PASS	AC=584;AF=0.116613;AN=5008;NS=2504;DP=18771;EAS_AF=0.0645;AMR_AF=0.1066;AFR_AF=0.0113;EUR_AF=0.2107;SAS_AF=0.2229;AA=C|||;VT=SNP
7	133623028	rs62470436	G	A	100	PASS	AC=100;AF=0.0199681;AN=5008;NS=2504;DP=21004;EAS_AF=0;AMR_AF=0.0303;AFR_AF=0.0023;EUR_AF=0.0497;SAS_AF=0.0266;AA=G|||;VT=SNP
7	133623791	rs6953025	G	C	100	PASS	AC=3990;AF=0.796725;AN=5008;NS=2504;DP=18466;EAS_AF=0.8621;AMR_AF=0.8112;AFR_AF=0.857;EUR_AF=0.6511;SAS_AF=0.7873;AA=C|||;VT=SNP
7	133624271	rs10274077	C	T	100	PASS	AC=955;AF=0.190695;AN=5008;NS=2504;DP=18965;EAS_AF=0.1121;AMR_AF=0.1844;AFR_AF=0.1422;EUR_AF=0.332;SAS_AF=0.1963;AA=T|||;VT=SNP
7	133624445	rs28654576	A	G	100	PASS	AC=950;AF=0.189696;AN=5008;NS=2504;DP=16769;EAS_AF=0.1379;AMR_AF=0.183;AFR_AF=0.1188;EUR_AF=0.332;SAS_AF=0.1973;AA=A|||;VT=SNP
7	133625504	rs62470438	A	G	100	PASS	AC=931;AF=0.185903;AN=5008;NS=2504;DP=17849;EAS_AF=0.1111;AMR_AF=0.1844;AFR_AF=0.1233;EUR_AF=0.335;SAS_AF=0.1953;AA=A|||;VT=SNP
7	133625831	rs7796567	G	A	100	PASS	AC=4253;AF=0.849241;AN=5008;NS=2504;DP=14113;EAS_AF=0.881;AMR_AF=0.9179;AFR_AF=0.7852;EUR_AF=0.8867;SAS_AF=0.816;AA=A|||;VT=SNP
7	133626334	rs11773892	G	T	100	PASS	AC=775;AF=0.154752;AN=5008;NS=2504;DP=17456;EAS_AF=0.1111;AMR_AF=0.1758;AFR_AF=0.0144;EUR_AF=0.33;SAS_AF=0.1943;AA=G|||;VT=SNP
7	133626662	rs10224226	G	A	100	PASS	AC=918;AF=0.183307;AN=5008;NS=2504;DP=17925;EAS_AF=0.0923;AMR_AF=0.1844;AFR_AF=0.1301;EUR_AF=0.332;SAS_AF=0.1953;AA=G|||;VT=SNP
7	133626669	rs117974690	A	G	100	PASS	AC=38;AF=0.00758786;AN=5008;NS=2504;DP=18318;EAS_AF=0;AMR_AF=0.013;AFR_AF=0.0008;EUR_AF=0.0179;SAS_AF=0.0102;AA=A|||;VT=SNP
7	133627078	rs10227606	G	A	100	PASS	AC=1268;AF=0.253195;AN=5008;NS=2504;DP=13625;EAS_AF=0.4405;AMR_AF=0.5;AFR_AF=0.0318;EUR_AF=0.2435;SAS_AF=0.1943;AA=G|||;VT=SNP
7	133627436	rs4266574	C	T	100	PASS	AC=1254;AF=0.250399;AN=5008;NS=2504;DP=16194;EAS_AF=0.4405;AMR_AF=0.5;AFR_AF=0.0219;EUR_AF=0.2435;SAS_AF=0.1933;AA=C|||;VT=SNP
7	133627499	rs62470443	G	A	100	PASS	AC=975;AF=0.194688;AN=5008;NS=2504;DP=17423;EAS_AF=0.0665;AMR_AF=0.1902;AFR_AF=0.1899;EUR_AF=0.333;SAS_AF=0.1943;AA=A|||;VT=SNP
7	133627654	rs10243750	T	A	100	PASS	AC=1255;AF=0.250599;AN=5008;NS=2504;DP=17877;EAS_AF=0.4405;AMR_AF=0.5;AFR_AF=0.0219;EUR_AF=0.2435;SAS_AF=0.1943;AA=T|||;VT=SNP
7	133628547	rs10232278	G	A	100	PASS	AC=1098;AF=0.219249;AN=5008;NS=2504;DP=16377;EAS_AF=0.0923;AMR_AF=0.1945;AFR_AF=0.2345;EUR_AF=0.3499;SAS_AF=0.2127;AA=A|||;VT=SNP
7	133628668	rs28566817	A	G	100	PASS	AC=1097;AF=0.21905;AN=5008;NS=2504;DP=15851;EAS_AF=0.0923;AMR_AF=0.1945;AFR_AF=0.2345;EUR_AF=0.3499;SAS_AF=0.2117;AA=A|||;VT=SNP
7	133628701	rs7459333	G	A	100	PASS	AC=2343;AF=0.467851;AN=5008;NS=2504;DP=15711;EAS_AF=0.5069;AMR_AF=0.6974;AFR_AF=0.267;EUR_AF=0.5944;SAS_AF=0.4059;AA=A|||;VT=SNP
7	133629113	rs117889783	T	C	100	PASS	AC=29;AF=0.00579073;AN=5008;NS=2504;DP=17773;EAS_AF=0;AMR_AF=0.0115;AFR_AF=0.0008;EUR_AF=0.0169;SAS_AF=0.0031;AA=T|||;VT=SNP
7	133629138	rs28588750	A	G	100	PASS	AC=1097;AF=0.21905;AN=5008;NS=2504;DP=17855;EAS_AF=0.0923;AMR_AF=0.1945;AFR_AF=0.2345;EUR_AF=0.3499;SAS_AF=0.2117;AA=A|||;VT=SNP
7	133630142	rs76842755	T	C	100	PASS	AC=317;AF=0.0632987;AN=5008;NS=2504;DP=19864;EAS_AF=0.0625;AMR_AF=0.0447;AFR_AF=0.0023;EUR_AF=0.0785;SAS_AF=0.1442;AA=T|||;VT=SNP
7	133630418	rs10269665	A	G	100	PASS	AC=1060;AF=0.211661;AN=5008;NS=2504;DP=18967;EAS_AF=0.0923;AMR_AF=0.1902;AFR_AF=0.233;EUR_AF=0.333;SAS_AF=0.1963;AA=A|||;VT=SNP
7	133630463	rs4728302	C	T	100	PASS	AC=2344;AF=0.468051;AN=5008;NS=2504;DP=19173;EAS_AF=0.5377;AMR_AF=0.696;AFR_AF=0.2693;EUR_AF=0.5775;SAS_AF=0.3906;AA=T|||;VT=SNP
7	133630596	rs11767663	T	C	100	PASS	AC=920;AF=0.183706;AN=5008;NS=2504;DP=19115;EAS_AF=0.0923;AMR_AF=0.1844;AFR_AF=0.1309;EUR_AF=0.332;SAS_AF=0.1963;AA=T|||;VT=SNP
7	133630693	rs61286514	G	A	100	PASS	AC=1060;AF=0.211661;AN=5008;NS=2504;DP=19361;EAS_AF=0.0923;AMR_AF=0.1902;AFR_AF=0.233;EUR_AF=0.333;SAS_AF=0.1963;AA=A|||;VT=SNP
7	133630961	rs62470445	T	C	100	PASS	AC=1060;AF=0.211661;AN=5008;NS=2504;DP=19792;EAS_AF=0.0923;AMR_AF=0.1902;AFR_AF=0.233;EUR_AF=0.333;SAS_AF=0.1963;AA=C|||;VT=SNP
7	133631002	rs62470446	C	T	100	PASS	AC=976;AF=0.194888;AN=5008;NS=2504;DP=19497;EAS_AF=0.0923;AMR_AF=0.1844;AFR_AF=0.1732;EUR_AF=0.332;SAS_AF=0.1963;AA=c|||;VT=SNP
7	133631089	rs28551473	G	C	100	PASS	AC=1060;AF=0.211661;AN=5008;NS=2504;DP=19618;EAS_AF=0.0923;AMR_AF=0.1902;AFR_AF=0.233;EUR_AF=0.333;SAS_AF=0.1963;AA=G|||;VT=SNP
7	133631142	rs11764961	C	A	100	PASS	AC=1054;AF=0.210463;AN=5008;NS=2504;DP=20143;EAS_AF=0.0923;AMR_AF=0.1902;AFR_AF=0.2284;EUR_AF=0.333;SAS_AF=0.1963;AA=A|||;VT=SNP
7	133632286	rs10255763	A	G	100	PASS	AC=1102;AF=0.220048;AN=5008;NS=2504;DP=19112;EAS_AF=0.0933;AMR_AF=0.1945;AFR_AF=0.2345;EUR_AF=0.3509;SAS_AF=0.2147;AA=G|||;VT=SNP
7	133632324	rs6968008	C	T	100	PASS	AC=1101;AF=0.219848;AN=5008;NS=2504;DP=19353;EAS_AF=0.0923;AMR_AF=0.1945;AFR_AF=0.2345;EUR_AF=0.3509;SAS_AF=0.2147;AA=T|||;VT=SNP
7	133632339	rs62470447	C	T	100	PASS	AC=871;AF=0.173922;AN=5008;NS=2504;DP=19209;EAS_AF=0.0923;AMR_AF=0.1844;AFR_AF=0.0681;EUR_AF=0.3489;SAS_AF=0.2137;AA=C|||;VT=SNP
7	133632983	rs12531665	C	T	100	PASS	AC=180;AF=0.0359425;AN=5008;NS=2504;DP=20008;EAS_AF=0.001;AMR_AF=0.0403;AFR_AF=0.0015;EUR_AF=0.0765;SAS_AF=0.0736;AA=C|||;VT=SNP
7	133633133	rs10230628	G	A	100	PASS	AC=1098;AF=0.219249;AN=5008;NS=2504;DP=19388;EAS_AF=0.0923;AMR_AF=0.1945;AFR_AF=0.2345;EUR_AF=0.3499;SAS_AF=0.2127;AA=A|||;VT=SNP
7	133633152	rs10259686	A	G	100	PASS	AC=2381;AF=0.475439;AN=5008;NS=2504;DP=19631;EAS_AF=0.5347;AMR_AF=0.6974;AFR_AF=0.2708;EUR_AF=0.5944;SAS_AF=0.411;AA=G|||;VT=SNP
7	133633228	rs10246171	T	C	100	PASS	AC=1098;AF=0.219249;AN=5008;NS=2504;DP=18589;EAS_AF=0.0923;AMR_AF=0.1945;AFR_AF=0.2345;EUR_AF=0.3499;SAS_AF=0.2127;AA=T|||;VT=SNP
7	133633345	rs6955700	T	C	100	PASS	AC=1098;AF=0.219249;AN=5008;NS=2504;DP=20246;EAS_AF=0.0923;AMR_AF=0.1945;AFR_AF=0.2345;EUR_AF=0.3499;SAS_AF=0.2127;AA=C|||;VT=SNP
7	133633518	rs4728303	G	T	100	PASS	AC=1098;AF=0.219249;AN=5008;NS=2504;DP=19853;EAS_AF=0.0923;AMR_AF=0.196;AFR_AF=0.2345;EUR_AF=0.3499;SAS_AF=0.2117;AA=T|||;VT=SNP
7	133634908	rs28529474	C	T	100	PASS	AC=1060;AF=0.211661;AN=5008;NS=2504;DP=16569;EAS_AF=0.0923;AMR_AF=0.1902;AFR_AF=0.233;EUR_AF=0.333;SAS_AF=0.1963;AA=T|||;VT=SNP
7	133635618	rs62470448	T	A	100	PASS	AC=905;AF=0.180711;AN=5008;NS=2504;DP=17928;EAS_AF=0.0942;AMR_AF=0.1844;AFR_AF=0.1188;EUR_AF=0.332;SAS_AF=0.1953;AA=T|||;VT=SNP
7	133635832	rs79652648	C	T	100	PASS	AC=1263;AF=0.252196;AN=5008;NS=2504;DP=18968;EAS_AF=0.4484;AMR_AF=0.4986;AFR_AF=0.0219;EUR_AF=0.2435;SAS_AF=0.1953;AA=C|||;VT=SNP
7	133635846	rs10271889	A	G	100	PASS	AC=1051;AF=0.209864;AN=5008;NS=2504;DP=18798;EAS_AF=0.0923;AMR_AF=0.1902;AFR_AF=0.2269;EUR_AF=0.333;SAS_AF=0.1953;AA=G|||;VT=SNP
7	133635874	rs10258052	T	C	100	PASS	AC=2352;AF=0.469649;AN=5008;NS=2504;DP=17999;EAS_AF=0.5417;AMR_AF=0.696;AFR_AF=0.2685;EUR_AF=0.5785;SAS_AF=0.3947;AA=C|||;VT=SNP
7	133636174	rs10272270	A	T	100	PASS	AC=968;AF=0.193291;AN=5008;NS=2504;DP=22915;EAS_AF=0.0923;AMR_AF=0.1844;AFR_AF=0.1679;EUR_AF=0.332;SAS_AF=0.1953;AA=A|||;VT=SNP
7	133636302	rs10272509	A	G	100	PASS	AC=1051;AF=0.209864;AN=5008;NS=2504;DP=20440;EAS_AF=0.0923;AMR_AF=0.1902;AFR_AF=0.2269;EUR_AF=0.333;SAS_AF=0.1953;AA=A|||;VT=SNP
7	133636888	rs4129572	T	C	100	PASS	AC=2351;AF=0.469449;AN=5008;NS=2504;DP=17848;EAS_AF=0.5417;AMR_AF=0.696;AFR_AF=0.2685;EUR_AF=0.5775;SAS_AF=0.3947;AA=C|||;VT=SNP
7	133637381	rs12669384	C	T	100	PASS	AC=1256;AF=0.250799;AN=5008;NS=2504;DP=22101;EAS_AF=0.4425;AMR_AF=0.4986;AFR_AF=0.0219;EUR_AF=0.2435;SAS_AF=0.1943;AA=C|||;VT=SNP
7	133637693	rs78589921	A	G	100	PASS	AC=184;AF=0.0367412;AN=5008;NS=2504;DP=21440;EAS_AF=0.001;AMR_AF=0.0447;AFR_AF=0.0015;EUR_AF=0.0775;SAS_AF=0.0736;AA=A|||;VT=SNP
7	133637904	rs2953636	A	G	100	PASS	AC=1050;AF=0.209665;AN=5008;NS=2504;DP=18198;EAS_AF=0.0923;AMR_AF=0.1902;AFR_AF=0.2262;EUR_AF=0.333;SAS_AF=0.1953;AA=A|||;VT=SNP
7	133638308	rs4731987	G	A	100	PASS	AC=1257;AF=0.250998;AN=5008;NS=2504;DP=15609;EAS_AF=0.4435;AMR_AF=0.4986;AFR_AF=0.0219;EUR_AF=0.2435;SAS_AF=0.1943;AA=G|||;VT=SNP
7	133638952	rs2001618	C	T	100	PASS	AC=4003;AF=0.799321;AN=5008;NS=2504;DP=17592;EAS_AF=0.8294;AMR_AF=0.8977;AFR_AF=0.6498;EUR_AF=0.8847;SAS_AF=0.8129;AA=T|||;VT=SNP
7	133639533	rs2346266	A	G	100	PASS	AC=1065;AF=0.21266;AN=5008;NS=2504;DP=16398;EAS_AF=0.0923;AMR_AF=0.1902;AFR_AF=0.233;EUR_AF=0.334;SAS_AF=0.2004;AA=G|||;VT=SNP
7	133639554	rs2346267	T	C	100	PASS	AC=1077;AF=0.215056;AN=5008;NS=2504;DP=17417;EAS_AF=0.0923;AMR_AF=0.1888;AFR_AF=0.233;EUR_AF=0.334;SAS_AF=0.2137;AA=C|||;VT=SNP
7	133639737	rs2971961	G	A	100	PASS	AC=1053;AF=0.210264;AN=5008;NS=2504;DP=19494;EAS_AF=0.0923;AMR_AF=0.1888;AFR_AF=0.2269;EUR_AF=0.333;SAS_AF=0.1984;AA=A|||;VT=SNP
7	133639770	rs2971962	G	A	100	PASS	AC=814;AF=0.16254;AN=5008;NS=2504;DP=18879;EAS_AF=0.0923;AMR_AF=0.1801;AFR_AF=0.0552;EUR_AF=0.331;SAS_AF=0.1943;AA=G|||;VT=SNP
7	133639832	rs73156959	T	C	100	PASS	AC=293;AF=0.0585064;AN=5008;NS=2504;DP=19872;EAS_AF=0.001;AMR_AF=0.072;AFR_AF=0.0053;EUR_AF=0.1272;SAS_AF=0.1094;AA=T|||;VT=SNP
7	133640201	rs143591526	C	T	100	PASS	AC=27;AF=0.00539137;AN=5008;NS=2504;DP=19184;EAS_AF=0;AMR_AF=0.0086;AFR_AF=0.0015;EUR_AF=0.0119;SAS_AF=0.0072;AA=C|||;VT=SNP
7	133640386	rs2953634	C	T	100	PASS	AC=832;AF=0.166134;AN=5008;NS=2504;DP=17988;EAS_AF=0.0923;AMR_AF=0.1816;AFR_AF=0.0666;EUR_AF=0.331;SAS_AF=0.1963;AA=C|||;VT=SNP
7	133641505	rs2971963	A	G	100	PASS	AC=2337;AF=0.466653;AN=5008;NS=2504;DP=18288;EAS_AF=0.5417;AMR_AF=0.6931;AFR_AF=0.2685;EUR_AF=0.5586;SAS_AF=0.4018;AA=G|||;VT=SNP
7	133642559	rs2971966	A	G	100	PASS	AC=3949;AF=0.788538;AN=5008;NS=2504;DP=19695;EAS_AF=0.9077;AMR_AF=0.8084;AFR_AF=0.7731;EUR_AF=0.668;SAS_AF=0.7965;AA=G|||;VT=SNP
7	133642595	rs2971967	A	G	100	PASS	AC=4032;AF=0.805112;AN=5008;NS=2504;DP=19070;EAS_AF=0.9077;AMR_AF=0.8141;AFR_AF=0.8321;EUR_AF=0.669;SAS_AF=0.7965;AA=G|||;VT=SNP
7	133642599	rs2971968	C	A	100	PASS	AC=4032;AF=0.805112;AN=5008;NS=2504;DP=19089;EAS_AF=0.9077;AMR_AF=0.8141;AFR_AF=0.8321;EUR_AF=0.669;SAS_AF=0.7965;AA=A|||;VT=SNP
7	133642742	rs2346268	G	A	100	PASS	AC=3915;AF=0.781749;AN=5008;NS=2504;DP=17698;EAS_AF=0.9077;AMR_AF=0.8012;AFR_AF=0.7549;EUR_AF=0.667;SAS_AF=0.7924;AA=G|||;VT=SNP
7	133643066	rs2346269	C	T	100	PASS	AC=4032;AF=0.805112;AN=5008;NS=2504;DP=16318;EAS_AF=0.9077;AMR_AF=0.8141;AFR_AF=0.8321;EUR_AF=0.669;SAS_AF=0.7965;AA=T|||;VT=SNP
7	133643778	rs2971970	T	G	100	PASS	AC=4543;AF=0.907149;AN=5008;NS=2504;DP=17637;EAS_AF=0.9087;AMR_AF=0.8948;AFR_AF=0.9932;EUR_AF=0.7982;SAS_AF=0.91;AA=G|||;VT=SNP
7	133643848	rs2971971	A	G	100	PASS	AC=4046;AF=0.807907;AN=5008;NS=2504;DP=16086;EAS_AF=0.9077;AMR_AF=0.8141;AFR_AF=0.8321;EUR_AF=0.669;SAS_AF=0.8108;AA=G|||;VT=SNP
7	133644052	rs2953633	A	C	100	PASS	AC=3950;AF=0.788738;AN=5008;NS=2504;DP=16701;EAS_AF=0.9077;AMR_AF=0.8084;AFR_AF=0.7731;EUR_AF=0.669;SAS_AF=0.7965;AA=A|||;VT=SNP
7	133644200	rs2971972	A	G	100	PASS	AC=3948;AF=0.788339;AN=5008;NS=2504;DP=14020;EAS_AF=0.9077;AMR_AF=0.8084;AFR_AF=0.7731;EUR_AF=0.668;SAS_AF=0.7955;AA=A|||;VT=SNP
7	133644256	rs2971973	G	A	100	PASS	AC=3915;AF=0.781749;AN=5008;NS=2504;DP=13626;EAS_AF=0.9077;AMR_AF=0.8012;AFR_AF=0.7549;EUR_AF=0.667;SAS_AF=0.7924;AA=G|||;VT=SNP
7	133644261	rs2953632	T	A	100	PASS	AC=3948;AF=0.788339;AN=5008;NS=2504;DP=13537;EAS_AF=0.9077;AMR_AF=0.8069;AFR_AF=0.7738;EUR_AF=0.668;SAS_AF=0.7955;AA=A|||;VT=SNP
7	133644598	rs2971974	A	G	100	PASS	AC=3956;AF=0.789936;AN=5008;NS=2504;DP=17651;EAS_AF=0.9077;AMR_AF=0.8084;AFR_AF=0.7723;EUR_AF=0.668;SAS_AF=0.8047;AA=A|||;VT=SNP
7	133644630	rs117150091	A	G	100	PASS	AC=19;AF=0.00379393;AN=5008;NS=2504;DP=18713;EAS_AF=0;AMR_AF=0.0043;AFR_AF=0.0015;EUR_AF=0.0139;SAS_AF=0;AA=A|||;VT=SNP
7	133645224	rs149637576	T	C	100	PASS	AC=81;AF=0.0161741;AN=5008;NS=2504;DP=18961;EAS_AF=0;AMR_AF=0.0317;AFR_AF=0.0023;EUR_AF=0.0378;SAS_AF=0.0184;AA=T|||;VT=SNP
7	133645355	rs2971975	G	A	100	PASS	AC=3915;AF=0.781749;AN=5008;NS=2504;DP=20415;EAS_AF=0.9077;AMR_AF=0.8012;AFR_AF=0.7549;EUR_AF=0.667;SAS_AF=0.7924;AA=g|||;VT=SNP
7	133647033	rs2346270	G	A	100	PASS	AC=3947;AF=0.788139;AN=5008;NS=2504;DP=20914;EAS_AF=0.9077;AMR_AF=0.8084;AFR_AF=0.7731;EUR_AF=0.668;SAS_AF=0.7945;AA=A|||;VT=SNP
7	133648347	rs2971977	C	G	100	PASS	AC=3941;AF=0.786941;AN=5008;NS=2504;DP=18485;EAS_AF=0.9077;AMR_AF=0.8084;AFR_AF=0.7685;EUR_AF=0.668;SAS_AF=0.7945;AA=G|||;VT=SNP
7	133648442	rs75015237	G	A	100	PASS	AC=22;AF=0.00439297;AN=5008;NS=2504;DP=20694;EAS_AF=0;AMR_AF=0.0043;AFR_AF=0;EUR_AF=0.0179;SAS_AF=0.001;AA=G|||;VT=SNP
7	133648625	rs2860599	A	G	100	PASS	AC=3966;AF=0.791933;AN=5008;NS=2504;DP=16323;EAS_AF=0.9077;AMR_AF=0.8098;AFR_AF=0.7874;EUR_AF=0.668;SAS_AF=0.7935;AA=A|||;VT=SNP
7	133651292	rs2971980	G	A	100	PASS	AC=3947;AF=0.788139;AN=5008;NS=2504;DP=22447;EAS_AF=0.9077;AMR_AF=0.8084;AFR_AF=0.7731;EUR_AF=0.667;SAS_AF=0.7955;AA=g|||;VT=SNP
7	133651555	rs2971981	T	C	100	PASS	AC=4031;AF=0.804912;AN=5008;NS=2504;DP=20511;EAS_AF=0.9077;AMR_AF=0.8141;AFR_AF=0.8321;EUR_AF=0.669;SAS_AF=0.7955;AA=C|||;VT=SNP
7	133651862	rs13231617	A	G	100	PASS	AC=3948;AF=0.788339;AN=5008;NS=2504;DP=17746;EAS_AF=0.9077;AMR_AF=0.8084;AFR_AF=0.7731;EUR_AF=0.668;SAS_AF=0.7955;AA=G|||;VT=SNP
7	133651987	rs2346271	G	A	100	PASS	AC=3947;AF=0.788139;AN=5008;NS=2504;DP=17093;EAS_AF=0.9077;AMR_AF=0.8084;AFR_AF=0.7731;EUR_AF=0.668;SAS_AF=0.7945;AA=g|||;VT=SNP
7	133652537	rs2971983	A	G	100	PASS	AC=3948;AF=0.788339;AN=5008;NS=2504;DP=22429;EAS_AF=0.9077;AMR_AF=0.8084;AFR_AF=0.7731;EUR_AF=0.668;SAS_AF=0.7955;AA=G|||;VT=SNP
7	133652896	rs9656429	A	G	100	PASS	AC=1241;AF=0.247804;AN=5008;NS=2504;DP=22550;EAS_AF=0.4514;AMR_AF=0.4928;AFR_AF=0.0212;EUR_AF=0.2227;SAS_AF=0.1963;AA=A|||;VT=SNP
7	133653016	rs9656430	A	T	100	PASS	AC=3946;AF=0.787939;AN=5008;NS=2504;DP=20635;EAS_AF=0.9077;AMR_AF=0.8084;AFR_AF=0.7731;EUR_AF=0.667;SAS_AF=0.7945;AA=A|||;VT=SNP
7	133653476	rs150107968	T	C	100	PASS	AC=17;AF=0.00339457;AN=5008;NS=2504;DP=17363;EAS_AF=0;AMR_AF=0.0014;AFR_AF=0.0008;EUR_AF=0.0139;SAS_AF=0.001;AA=T|||;VT=SNP
7	133653884	rs2971957	T	C	100	PASS	AC=4172;AF=0.833067;AN=5008;NS=2504;DP=21918;EAS_AF=0.9077;AMR_AF=0.8184;AFR_AF=0.9334;EUR_AF=0.669;SAS_AF=0.7996;AA=t|||;VT=SNP
7	133654071	rs2953629	A	C	100	PASS	AC=4107;AF=0.820088;AN=5008;NS=2504;DP=20746;EAS_AF=0.9077;AMR_AF=0.8184;AFR_AF=0.8843;EUR_AF=0.669;SAS_AF=0.7996;AA=C|||;VT=SNP
7	133654757	rs181515873	T	C	100	PASS	AC=86;AF=0.0171725;AN=5008;NS=2504;DP=17907;EAS_AF=0;AMR_AF=0.0159;AFR_AF=0.0023;EUR_AF=0.0368;SAS_AF=0.0358;AA=T|||;VT=SNP
7	133654830	rs2346272	T	C	100	PASS	AC=4171;AF=0.832867;AN=5008;NS=2504;DP=17014;EAS_AF=0.9077;AMR_AF=0.8184;AFR_AF=0.9334;EUR_AF=0.669;SAS_AF=0.7986;AA=C|||;VT=SNP
7	133655448	rs10248809	A	G	100	PASS	AC=1246;AF=0.248802;AN=5008;NS=2504;DP=16270;EAS_AF=0.4514;AMR_AF=0.4928;AFR_AF=0.0242;EUR_AF=0.2227;SAS_AF=0.1973;AA=A|||;VT=SNP
7	133656264	rs2971969	G	T	100	PASS	AC=3855;AF=0.769768;AN=5008;NS=2504;DP=9275;EAS_AF=0.9077;AMR_AF=0.804;AFR_AF=0.7073;EUR_AF=0.667;SAS_AF=0.7935;AA=G|||;VT=SNP
7	133657458	rs2953626	A	G	100	PASS	AC=4107;AF=0.820088;AN=5008;NS=2504;DP=17728;EAS_AF=0.9077;AMR_AF=0.8184;AFR_AF=0.885;EUR_AF=0.67;SAS_AF=0.7975;AA=G|||;VT=SNP
7	133657698	rs2971982	C	T	100	PASS	AC=3945;AF=0.78774;AN=5008;NS=2504;DP=19141;EAS_AF=0.9077;AMR_AF=0.8084;AFR_AF=0.7731;EUR_AF=0.667;SAS_AF=0.7935;AA=C|||;VT=SNP
7	133657789	rs2953625	A	G	100	PASS	AC=3945;AF=0.78774;AN=5008;NS=2504;DP=20337;EAS_AF=0.9077;AMR_AF=0.8084;AFR_AF=0.7731;EUR_AF=0.667;SAS_AF=0.7935;AA=A|||;VT=SNP
7	133659125	rs2953624	C	G	100	PASS	AC=4093;AF=0.817292;AN=5008;NS=2504;DP=19155;EAS_AF=0.9077;AMR_AF=0.8141;AFR_AF=0.8812;EUR_AF=0.668;SAS_AF=0.7935;AA=G|||;VT=SNP
7	133659410	rs2953623	C	G	100	PASS	AC=3927;AF=0.784145;AN=5008;NS=2504;DP=18567;EAS_AF=0.9077;AMR_AF=0.804;AFR_AF=0.7625;EUR_AF=0.666;SAS_AF=0.7935;AA=C|||;VT=SNP
7	133659764	rs2346273	A	T	100	PASS	AC=3945;AF=0.78774;AN=5008;NS=2504;DP=17820;EAS_AF=0.9077;AMR_AF=0.8084;AFR_AF=0.7731;EUR_AF=0.667;SAS_AF=0.7935;AA=A|||;VT=SNP
7	133660109	rs1986870	A	G	100	PASS	AC=3945;AF=0.78774;AN=5008;NS=2504;DP=16521;EAS_AF=0.9077;AMR_AF=0.8084;AFR_AF=0.7731;EUR_AF=0.667;SAS_AF=0.7935;AA=G|||;VT=SNP
7	133660830	rs139102187	G	T	100	PASS	AC=37;AF=0.00738818;AN=5008;NS=2504;DP=19400;EAS_AF=0;AMR_AF=0.0086;AFR_AF=0;EUR_AF=0.0258;SAS_AF=0.0051;AA=G|||;VT=SNP
7	133660841	rs2346274	G	A	100	PASS	AC=3945;AF=0.78774;AN=5008;NS=2504;DP=19548;EAS_AF=0.9077;AMR_AF=0.8084;AFR_AF=0.7731;EUR_AF=0.667;SAS_AF=0.7935;AA=G|||;VT=SNP
7	133662166	rs2346275	G	A	100	PASS	AC=3946;AF=0.787939;AN=5008;NS=2504;DP=16390;EAS_AF=0.9077;AMR_AF=0.8084;AFR_AF=0.7738;EUR_AF=0.667;SAS_AF=0.7935;AA=A|||;VT=SNP
7	133662403	rs2953621	C	G	100	PASS	AC=4105;AF=0.819688;AN=5008;NS=2504;DP=16811;EAS_AF=0.9077;AMR_AF=0.8184;AFR_AF=0.8843;EUR_AF=0.669;SAS_AF=0.7975;AA=G|||;VT=SNP
7	133662432	rs6467512	T	G	100	PASS	AC=1670;AF=0.333466;AN=5008;NS=2504;DP=17042;EAS_AF=0.2649;AMR_AF=0.2147;AFR_AF=0.385;EUR_AF=0.329;SAS_AF=0.4233;AA=T|||;VT=SNP
7	133663251	rs74336202	A	G	100	PASS	AC=15;AF=0.00299521;AN=5008;NS=2504;DP=20967;EAS_AF=0;AMR_AF=0.0043;AFR_AF=0.0008;EUR_AF=0.0089;SAS_AF=0.002;AA=A|||;VT=SNP
7	133663576	rs2971953	C	T	100	PASS	AC=3938;AF=0.786342;AN=5008;NS=2504;DP=18052;EAS_AF=0.9077;AMR_AF=0.8084;AFR_AF=0.7678;EUR_AF=0.667;SAS_AF=0.7935;AA=C|||;VT=SNP
7	133664752	rs117618338	C	G	100	PASS	AC=39;AF=0.00778754;AN=5008;NS=2504;DP=18581;EAS_AF=0;AMR_AF=0.0086;AFR_AF=0;EUR_AF=0.0149;SAS_AF=0.0184;AA=C|||;VT=SNP
7	133664901	rs2346276	G	T	100	PASS	AC=4105;AF=0.819688;AN=5008;NS=2504;DP=21559;EAS_AF=0.9077;AMR_AF=0.8184;AFR_AF=0.8843;EUR_AF=0.669;SAS_AF=0.7975;AA=T|||;VT=SNP
7	133665486	rs76850411	A	G	100	PASS	AC=17;AF=0.00339457;AN=5008;NS=2504;DP=18622;EAS_AF=0;AMR_AF=0.0014;AFR_AF=0.0008;EUR_AF=0.0109;SAS_AF=0.0041;AA=A|||;VT=SNP
7	133665920	rs78472717	C	A	100	PASS	AC=18;AF=0.00359425;AN=5008;NS=2504;DP=18692;EAS_AF=0;AMR_AF=0;AFR_AF=0;EUR_AF=0.0159;SAS_AF=0.002;AA=C|||;VT=SNP
7	133665939	rs2971955	A	G	100	PASS	AC=3944;AF=0.78754;AN=5008;NS=2504;DP=18653;EAS_AF=0.9077;AMR_AF=0.8084;AFR_AF=0.7731;EUR_AF=0.667;SAS_AF=0.7924;AA=A|||;VT=SNP
7	133666388	rs2953620	T	C	100	PASS	AC=4105;AF=0.819688;AN=5008;NS=2504;DP=19084;EAS_AF=0.9077;AMR_AF=0.8184;AFR_AF=0.8843;EUR_AF=0.669;SAS_AF=0.7975;AA=C|||;VT=SNP
7	133666662	rs193120552	T	C	100	PASS	AC=14;AF=0.00279553;AN=5008;NS=2504;DP=20189;EAS_AF=0;AMR_AF=0.0043;AFR_AF=0.0008;EUR_AF=0.008;SAS_AF=0.002;AA=T|||;VT=SNP
7	133666949	rs4728305	C	T	100	PASS	AC=3908;AF=0.780351;AN=5008;NS=2504;DP=19821;EAS_AF=0.9077;AMR_AF=0.8012;AFR_AF=0.7496;EUR_AF=0.666;SAS_AF=0.7935;AA=c|||;VT=SNP
7	133667043	rs12707132	C	T	100	PASS	AC=198;AF=0.0395367;AN=5008;NS=2504;DP=17237;EAS_AF=0.002;AMR_AF=0.0519;AFR_AF=0.0287;EUR_AF=0.1044;SAS_AF=0.0174;AA=C|||;VT=SNP
7	133667222	rs2971956	A	G	100	PASS	AC=4105;AF=0.819688;AN=5008;NS=2504;DP=14778;EAS_AF=0.9077;AMR_AF=0.8184;AFR_AF=0.8843;EUR_AF=0.669;SAS_AF=0.7975;AA=a|||;VT=SNP
7	133669002	rs73156971	C	G	100	PASS	AC=49;AF=0.00978435;AN=5008;NS=2504;DP=18548;EAS_AF=0;AMR_AF=0.0115;AFR_AF=0.0015;EUR_AF=0.0338;SAS_AF=0.0051;AA=G|||;VT=SNP
7	133669649	rs2953619	C	G	100	PASS	AC=4027;AF=0.804113;AN=5008;NS=2504;DP=19845;EAS_AF=0.9077;AMR_AF=0.8141;AFR_AF=0.8321;EUR_AF=0.668;SAS_AF=0.7924;AA=G|||;VT=SNP
7	133672476	rs2953618	G	C	100	PASS	AC=4210;AF=0.840655;AN=5008;NS=2504;DP=20572;EAS_AF=0.9087;AMR_AF=0.8213;AFR_AF=0.9607;EUR_AF=0.669;SAS_AF=0.7986;AA=C|||;VT=SNP
7	133674100	rs2953617	T	A	100	PASS	AC=2667;AF=0.532548;AN=5008;NS=2504;DP=18007;EAS_AF=0.4524;AMR_AF=0.3112;AFR_AF=0.7247;EUR_AF=0.4443;SAS_AF=0.6033;AA=T|||;VT=SNP
7	133674556	rs10234153	G	C	100	PASS	AC=1450;AF=0.289537;AN=5008;NS=2504;DP=18182;EAS_AF=0.4464;AMR_AF=0.5029;AFR_AF=0.1778;EUR_AF=0.2247;SAS_AF=0.1943;AA=C|||;VT=SNP
7	133674795	rs10252843	T	C	100	PASS	AC=1228;AF=0.245208;AN=5008;NS=2504;DP=16033;EAS_AF=0.4276;AMR_AF=0.4625;AFR_AF=0.0234;EUR_AF=0.2525;SAS_AF=0.1953;AA=T|||;VT=SNP
7	133676101	rs6949760	C	A	100	PASS	AC=4087;AF=0.816094;AN=5008;NS=2504;DP=17312;EAS_AF=0.9097;AMR_AF=0.7666;AFR_AF=0.8956;EUR_AF=0.67;SAS_AF=0.7975;AA=A|||;VT=SNP
7	133676284	rs76085445	A	G	100	PASS	AC=14;AF=0.00279553;AN=5008;NS=2504;DP=17491;EAS_AF=0;AMR_AF=0.0043;AFR_AF=0.0008;EUR_AF=0.008;SAS_AF=0.002;AA=A|||;VT=SNP
7	133676569	rs6970545	T	C	100	PASS	AC=2980;AF=0.595048;AN=5008;NS=2504;DP=17442;EAS_AF=0.4673;AMR_AF=0.5519;AFR_AF=0.7625;EUR_AF=0.5129;SAS_AF=0.6155;AA=T|||;VT=SNP
7	133677501	rs77716348	T	G	100	PASS	AC=33;AF=0.00658946;AN=5008;NS=2504;DP=17510;EAS_AF=0;AMR_AF=0.0043;AFR_AF=0.0008;EUR_AF=0.0219;SAS_AF=0.0072;AA=T|||;VT=SNP
7	133680172	rs117209692	T	C	100	PASS	AC=40;AF=0.00798722;AN=5008;NS=2504;DP=19177;EAS_AF=0;AMR_AF=0.0086;AFR_AF=0;EUR_AF=0.0159;SAS_AF=0.0184;AA=T|||;VT=SNP
7	133680601	rs3823572	G	A	100	PASS	AC=2762;AF=0.551518;AN=5008;NS=2504;DP=18525;EAS_AF=0.4544;AMR_AF=0.33;AFR_AF=0.7534;EUR_AF=0.4851;SAS_AF=0.6043;AA=G|||;VT=SNP
7	133681101	rs7792010	T	C	100	PASS	AC=1726;AF=0.344649;AN=5008;NS=2504;DP=15540;EAS_AF=0.2599;AMR_AF=0.219;AFR_AF=0.4342;EUR_AF=0.334;SAS_AF=0.411;AA=T|||;VT=SNP
7	133682181	rs3735050	T	C	100	PASS	AC=4035;AF=0.805711;AN=5008;NS=2504;DP=20468;EAS_AF=0.9127;AMR_AF=0.7882;AFR_AF=0.8427;EUR_AF=0.67;SAS_AF=0.7975;AA=T|||;VT=SNP
7	133684991	rs7785128	T	C	100	PASS	AC=4089;AF=0.816494;AN=5008;NS=2504;DP=19474;EAS_AF=0.9077;AMR_AF=0.7968;AFR_AF=0.8964;EUR_AF=0.667;SAS_AF=0.7822;AA=C|||;VT=SNP
7	133685331	rs79986056	G	C	100	PASS	AC=84;AF=0.0167732;AN=5008;NS=2504;DP=19467;EAS_AF=0;AMR_AF=0.013;AFR_AF=0.0023;EUR_AF=0.0368;SAS_AF=0.0358;AA=G|||;VT=SNP
7	133685512	rs2346440	G	C	100	PASS	AC=2732;AF=0.545527;AN=5008;NS=2504;DP=17989;EAS_AF=0.4742;AMR_AF=0.3357;AFR_AF=0.7148;EUR_AF=0.4901;SAS_AF=0.5961;AA=G|||;VT=SNP
7	133687565	rs6467513	T	G	100	PASS	AC=4153;AF=0.829273;AN=5008;NS=2504;DP=18467;EAS_AF=0.9107;AMR_AF=0.7968;AFR_AF=0.9418;EUR_AF=0.668;SAS_AF=0.7822;AA=T|||;VT=SNP
7	133687618	rs6467514	G	T	100	PASS	AC=4046;AF=0.807907;AN=5008;NS=2504;DP=19027;EAS_AF=0.9087;AMR_AF=0.7709;AFR_AF=0.8767;EUR_AF=0.667;SAS_AF=0.7822;AA=G|||;VT=SNP
7	133687790	rs55977260	T	G	100	PASS	AC=702;AF=0.140176;AN=5008;NS=2504;DP=21096;EAS_AF=0.0913;AMR_AF=0.0692;AFR_AF=0.2398;EUR_AF=0.0984;SAS_AF=0.1493;AA=T|||;VT=SNP
7	133688024	rs4731989	G	C	100	PASS	AC=1114;AF=0.222444;AN=5008;NS=2504;DP=19049;EAS_AF=0.4345;AMR_AF=0.2406;AFR_AF=0.1165;EUR_AF=0.1759;SAS_AF=0.182;AA=C|||;VT=SNP
7	133689074	rs4731990	C	T	100	PASS	AC=4129;AF=0.824481;AN=5008;NS=2504;DP=19286;EAS_AF=0.9127;AMR_AF=0.7983;AFR_AF=0.9206;EUR_AF=0.669;SAS_AF=0.7822;AA=T|||;VT=SNP
7	133689089	rs61179403	C	T	100	PASS	AC=952;AF=0.190096;AN=5008;NS=2504;DP=18888;EAS_AF=0.1518;AMR_AF=0.1138;AFR_AF=0.3192;EUR_AF=0.1461;SAS_AF=0.1544;AA=C|||;VT=SNP
7	133689090	rs4731991	A	G	100	PASS	AC=4053;AF=0.809305;AN=5008;NS=2504;DP=18855;EAS_AF=0.9127;AMR_AF=0.7911;AFR_AF=0.8669;EUR_AF=0.669;SAS_AF=0.7822;AA=G|||;VT=SNP
7	133690378	rs2002866	A	G	100	PASS	AC=4219;AF=0.842452;AN=5008;NS=2504;DP=18123;EAS_AF=0.9117;AMR_AF=0.8026;AFR_AF=0.9864;EUR_AF=0.669;SAS_AF=0.7832;AA=G|||;VT=SNP
7	133690784	rs35166480	A	G	100	PASS	AC=21;AF=0.00419329;AN=5008;NS=2504;DP=12533;EAS_AF=0;AMR_AF=0.0086;AFR_AF=0.0015;EUR_AF=0.0109;SAS_AF=0.002;AA=A|||;VT=SNP
7	133692667	rs11769734	C	T	100	PASS	AC=434;AF=0.0866613;AN=5008;NS=2504;DP=17348;EAS_AF=0.0794;AMR_AF=0.0504;AFR_AF=0.0605;EUR_AF=0.0974;SAS_AF=0.1442;AA=C|||;VT=SNP
7	133693416	rs79172360	G	A	100	PASS	AC=51;AF=0.0101837;AN=5008;NS=2504;DP=16305;EAS_AF=0;AMR_AF=0.0159;AFR_AF=0.0008;EUR_AF=0.0368;SAS_AF=0.002;AA=G|||;VT=SNP
7	133693897	rs10488419	C	T	100	PASS	AC=910;AF=0.181709;AN=5008;NS=2504;DP=17647;EAS_AF=0.4306;AMR_AF=0.196;AFR_AF=0.0189;EUR_AF=0.1461;SAS_AF=0.1718;AA=C|||;VT=SNP
7	133694676	rs148345475	T	C	100	PASS	AC=25;AF=0.00499201;AN=5008;NS=2504;DP=17329;EAS_AF=0;AMR_AF=0.0072;AFR_AF=0.0008;EUR_AF=0.0179;SAS_AF=0.001;AA=T|||;VT=SNP
7	133695724	rs2346441	A	G	100	PASS	AC=1086;AF=0.216853;AN=5008;NS=2504;DP=19475;EAS_AF=0.4395;AMR_AF=0.4135;AFR_AF=0.0295;EUR_AF=0.1481;SAS_AF=0.1718;AA=A|||;VT=SNP
7	133697429	rs4596578	T	C	100	PASS	AC=2930;AF=0.585064;AN=5008;NS=2504;DP=20060;EAS_AF=0.4722;AMR_AF=0.5634;AFR_AF=0.7141;EUR_AF=0.5179;SAS_AF=0.6115;AA=T|||;VT=SNP
7	133698334	rs138952949	G	A	100	PASS	AC=23;AF=0.00459265;AN=5008;NS=2504;DP=17586;EAS_AF=0;AMR_AF=0.0187;AFR_AF=0.0015;EUR_AF=0.006;SAS_AF=0.002;AA=G|||;VT=SNP
7	133698339	rs62462495	A	G	100	PASS	AC=1019;AF=0.203474;AN=5008;NS=2504;DP=17678;EAS_AF=0.1667;AMR_AF=0.3386;AFR_AF=0.2065;EUR_AF=0.1799;SAS_AF=0.1656;AA=A|||;VT=SNP
7	133699151	rs147279478	G	A	100	PASS	AC=19;AF=0.00379393;AN=5008;NS=2504;DP=18349;EAS_AF=0;AMR_AF=0.0043;AFR_AF=0.0015;EUR_AF=0.0139;SAS_AF=0;AA=G|||;VT=SNP
7	133699614	rs17167388	G	C	100	PASS	AC=1181;AF=0.235823;AN=5008;NS=2504;DP=18324;EAS_AF=0.4355;AMR_AF=0.4539;AFR_AF=0.0507;EUR_AF=0.1779;SAS_AF=0.1851;AA=G|||;VT=SNP
7	133699617	rs79372353	A	C	100	PASS	AC=1265;AF=0.252596;AN=5008;NS=2504;DP=18352;EAS_AF=0.4365;AMR_AF=0.4611;AFR_AF=0.1082;EUR_AF=0.1799;SAS_AF=0.1851;AA=C|||;VT=SNP
7	133699825	rs28489899	A	T	100	PASS	AC=1088;AF=0.217252;AN=5008;NS=2504;DP=17912;EAS_AF=0.4335;AMR_AF=0.4179;AFR_AF=0.0295;EUR_AF=0.1491;SAS_AF=0.1759;AA=A|||;VT=SNP
7	133700086	rs28407104	T	C	100	PASS	AC=1189;AF=0.23742;AN=5008;NS=2504;DP=20465;EAS_AF=0.4345;AMR_AF=0.4251;AFR_AF=0.0998;EUR_AF=0.1511;SAS_AF=0.1759;AA=C|||;VT=SNP
7	133700251	rs12533206	C	T	100	PASS	AC=2788;AF=0.556709;AN=5008;NS=2504;DP=19106;EAS_AF=0.4772;AMR_AF=0.3458;AFR_AF=0.7194;EUR_AF=0.5189;SAS_AF=0.6074;AA=C|||;VT=SNP
7	133700457	rs28637318	G	A	100	PASS	AC=1109;AF=0.221446;AN=5008;NS=2504;DP=17354;EAS_AF=0.4335;AMR_AF=0.4179;AFR_AF=0.0424;EUR_AF=0.1481;SAS_AF=0.181;AA=G|||;VT=SNP
7	133700605	rs28498267	A	T	100	PASS	AC=1198;AF=0.239217;AN=5008;NS=2504;DP=12521;EAS_AF=0.4345;AMR_AF=0.4265;AFR_AF=0.1059;EUR_AF=0.1511;SAS_AF=0.1759;AA=C|||;VT=SNP
7	133702097	rs4731992	A	G	100	PASS	AC=4498;AF=0.898163;AN=5008;NS=2504;DP=14065;EAS_AF=0.9127;AMR_AF=0.8588;AFR_AF=0.9909;EUR_AF=0.7932;SAS_AF=0.8937;AA=G|||;VT=SNP
7	133702217	rs6966335	C	T	100	PASS	AC=2730;AF=0.545128;AN=5008;NS=2504;DP=15094;EAS_AF=0.4702;AMR_AF=0.3329;AFR_AF=0.7179;EUR_AF=0.4891;SAS_AF=0.5971;AA=C|||;VT=SNP
7	133704270	rs4546584	G	T	100	PASS	AC=4127;AF=0.824081;AN=5008;NS=2504;DP=17786;EAS_AF=0.9107;AMR_AF=0.7983;AFR_AF=0.9244;EUR_AF=0.664;SAS_AF=0.7822;AA=T|||;VT=SNP
7	133704633	rs17167391	A	C	100	PASS	AC=1137;AF=0.227037;AN=5008;NS=2504;DP=18796;EAS_AF=0.4395;AMR_AF=0.4467;AFR_AF=0.0219;EUR_AF=0.173;SAS_AF=0.1851;AA=A|||;VT=SNP
7	133704962	rs17167392	G	C	100	PASS	AC=1145;AF=0.228634;AN=5008;NS=2504;DP=19932;EAS_AF=0.4395;AMR_AF=0.4467;AFR_AF=0.031;EUR_AF=0.173;SAS_AF=0.181;AA=G|||;VT=SNP
7	133705826	rs76710445	G	A	100	PASS	AC=30;AF=0.00599042;AN=5008;NS=2504;DP=18513;EAS_AF=0;AMR_AF=0.0058;AFR_AF=0;EUR_AF=0.0209;SAS_AF=0.0051;AA=G|||;VT=SNP
7	133705907	rs2346442	G	A	100	PASS	AC=2732;AF=0.545527;AN=5008;NS=2504;DP=18563;EAS_AF=0.4722;AMR_AF=0.3343;AFR_AF=0.7179;EUR_AF=0.4891;SAS_AF=0.5961;AA=G|||;VT=SNP
7	133706260	rs10215346	G	T	100	PASS	AC=1066;AF=0.212859;AN=5008;NS=2504;DP=19183;EAS_AF=0.4325;AMR_AF=0.4121;AFR_AF=0.0204;EUR_AF=0.1441;SAS_AF=0.1759;AA=G|||;VT=SNP
7	133706383	rs2346443	G	A	100	PASS	AC=4197;AF=0.838059;AN=5008;NS=2504;DP=19237;EAS_AF=0.9127;AMR_AF=0.7824;AFR_AF=0.9841;EUR_AF=0.665;SAS_AF=0.7812;AA=A|||;VT=SNP
7	133707958	rs10279168	A	T	100	PASS	AC=1173;AF=0.234225;AN=5008;NS=2504;DP=14774;EAS_AF=0.4385;AMR_AF=0.4395;AFR_AF=0.0847;EUR_AF=0.1451;SAS_AF=0.1718;AA=A|||;VT=SNP
7	133708432	rs56394056	G	A	100	PASS	AC=50;AF=0.00998403;AN=5008;NS=2504;DP=15636;EAS_AF=0;AMR_AF=0.0115;AFR_AF=0.0015;EUR_AF=0.0348;SAS_AF=0.0051;AA=g|||;VT=SNP
7	133708979	rs12707133	G	A	100	PASS	AC=2746;AF=0.548323;AN=5008;NS=2504;DP=16749;EAS_AF=0.4732;AMR_AF=0.3343;AFR_AF=0.7277;EUR_AF=0.4891;SAS_AF=0.5961;AA=G|||;VT=SNP
7	133709019	rs4728306	C	T	100	PASS	AC=1144;AF=0.228435;AN=5008;NS=2504;DP=15320;EAS_AF=0.4385;AMR_AF=0.4467;AFR_AF=0.031;EUR_AF=0.173;SAS_AF=0.181;AA=C|||;VT=SNP
7	133709787	rs6952869	T	C	100	PASS	AC=1172;AF=0.234026;AN=5008;NS=2504;DP=18728;EAS_AF=0.4395;AMR_AF=0.2435;AFR_AF=0.1536;EUR_AF=0.175;SAS_AF=0.1851;AA=C|||;VT=SNP
7	133710614	rs73156985	C	T	100	PASS	AC=28;AF=0.00559105;AN=5008;NS=2504;DP=20830;EAS_AF=0;AMR_AF=0.0086;AFR_AF=0;EUR_AF=0.0199;SAS_AF=0.002;AA=C|||;VT=SNP
7	133711013	rs4731993	G	C	100	PASS	AC=1195;AF=0.238618;AN=5008;NS=2504;DP=20162;EAS_AF=0.4405;AMR_AF=0.4438;AFR_AF=0.0908;EUR_AF=0.1501;SAS_AF=0.1759;AA=G|||;VT=SNP
7	133711298	rs76671938	C	T	100	PASS	AC=18;AF=0.00359425;AN=5008;NS=2504;DP=19835;EAS_AF=0;AMR_AF=0.0043;AFR_AF=0.0015;EUR_AF=0.0129;SAS_AF=0;AA=C|||;VT=SNP
7	133714218	rs12674427	A	G	100	PASS	AC=1086;AF=0.216853;AN=5008;NS=2504;DP=19326;EAS_AF=0.4306;AMR_AF=0.4337;AFR_AF=0.0295;EUR_AF=0.1441;SAS_AF=0.1708;AA=A|||;VT=SNP
7	133714482	rs6946805	T	C	100	PASS	AC=4143;AF=0.827276;AN=5008;NS=2504;DP=17866;EAS_AF=0.9127;AMR_AF=0.7983;AFR_AF=0.9342;EUR_AF=0.665;SAS_AF=0.7822;AA=C|||;VT=SNP
7	133714533	rs9641962	C	A	100	PASS	AC=934;AF=0.186502;AN=5008;NS=2504;DP=19012;EAS_AF=0.4306;AMR_AF=0.2176;AFR_AF=0.0287;EUR_AF=0.1431;SAS_AF=0.1708;AA=C|||;VT=SNP
7	133715210	rs2346444	G	A	100	PASS	AC=1025;AF=0.204673;AN=5008;NS=2504;DP=14679;EAS_AF=0.4306;AMR_AF=0.2277;AFR_AF=0.0832;EUR_AF=0.1491;SAS_AF=0.1769;AA=G|||;VT=SNP
7	133715676	rs148117931	A	G	100	PASS	AC=27;AF=0.00539137;AN=5008;NS=2504;DP=13273;EAS_AF=0;AMR_AF=0.0072;AFR_AF=0;EUR_AF=0.0199;SAS_AF=0.002;AA=A|||;VT=SNP
7	133716721	rs10488421	G	A	100	PASS	AC=1147;AF=0.229034;AN=5008;NS=2504;DP=18674;EAS_AF=0.4296;AMR_AF=0.4179;AFR_AF=0.084;EUR_AF=0.1451;SAS_AF=0.1708;AA=G|||;VT=SNP
7	133717904	rs2346445	T	C	100	PASS	AC=4225;AF=0.84365;AN=5008;NS=2504;DP=17534;EAS_AF=0.9117;AMR_AF=0.8069;AFR_AF=0.9864;EUR_AF=0.671;SAS_AF=0.7843;AA=C|||;VT=SNP
7	133719118	rs12531713	T	C	100	PASS	AC=1069;AF=0.213458;AN=5008;NS=2504;DP=19953;EAS_AF=0.1806;AMR_AF=0.1599;AFR_AF=0.1967;EUR_AF=0.2406;SAS_AF=0.2802;AA=T|||;VT=SNP
7	133719206	rs6953179	A	G	100	PASS	AC=1241;AF=0.247804;AN=5008;NS=2504;DP=19538;EAS_AF=0.4395;AMR_AF=0.438;AFR_AF=0.0953;EUR_AF=0.1799;SAS_AF=0.1912;AA=G|||;VT=SNP
7	133719754	rs2346446	T	G	100	PASS	AC=1422;AF=0.283946;AN=5008;NS=2504;DP=18399;EAS_AF=0.4415;AMR_AF=0.4669;AFR_AF=0.2141;EUR_AF=0.1819;SAS_AF=0.1912;AA=G|||;VT=SNP
7	133719932	rs2881402	G	C	100	PASS	AC=1100;AF=0.219649;AN=5008;NS=2504;DP=15794;EAS_AF=0.4395;AMR_AF=0.2435;AFR_AF=0.093;EUR_AF=0.1809;SAS_AF=0.1871;AA=G|||;VT=SNP
7	133720125	rs6978605	T	C	100	PASS	AC=2886;AF=0.576278;AN=5008;NS=2504;DP=17791;EAS_AF=0.4722;AMR_AF=0.549;AFR_AF=0.7179;EUR_AF=0.4901;SAS_AF=0.6002;AA=T|||;VT=SNP
7	133721697	rs6978383	G	A	100	PASS	AC=2727;AF=0.544529;AN=5008;NS=2504;DP=17099;EAS_AF=0.4702;AMR_AF=0.3314;AFR_AF=0.7179;EUR_AF=0.4891;SAS_AF=0.5951;AA=G|||;VT=SNP
7	133721892	rs118087355	C	T	100	PASS	AC=72;AF=0.014377;AN=5008;NS=2504;DP=17292;EAS_AF=0;AMR_AF=0.0173;AFR_AF=0.0015;EUR_AF=0.0517;SAS_AF=0.0061;AA=C|||;VT=SNP
7	133722421	rs62462496	G	A	100	PASS	AC=38;AF=0.00758786;AN=5008;NS=2504;DP=17473;EAS_AF=0;AMR_AF=0.0144;AFR_AF=0.0023;EUR_AF=0.0209;SAS_AF=0.0041;AA=g|||;VT=SNP
7	133723030	rs67542052	A	G	100	PASS	AC=1202;AF=0.240016;AN=5008;NS=2504;DP=20547;EAS_AF=0.4415;AMR_AF=0.4294;AFR_AF=0.0998;EUR_AF=0.1521;SAS_AF=0.1779;AA=G|||;VT=SNP
7	133723221	rs17167401	C	T	100	PASS	AC=1003;AF=0.20028;AN=5008;NS=2504;DP=20746;EAS_AF=0.4385;AMR_AF=0.1988;AFR_AF=0.084;EUR_AF=0.1441;SAS_AF=0.1708;AA=C|||;VT=SNP
7	133724045	rs9987001	C	G	100	PASS	AC=1200;AF=0.239617;AN=5008;NS=2504;DP=19674;EAS_AF=0.4435;AMR_AF=0.2161;AFR_AF=0.2126;EUR_AF=0.1521;SAS_AF=0.1728;AA=G|||;VT=SNP
7	133726092	rs1806667	T	G	100	PASS	AC=1239;AF=0.247404;AN=5008;NS=2504;DP=16003;EAS_AF=0.4315;AMR_AF=0.4597;AFR_AF=0.093;EUR_AF=0.1789;SAS_AF=0.1861;AA=T|||;VT=SNP
7	133726576	rs2346448	A	T	100	PASS	AC=1204;AF=0.240415;AN=5008;NS=2504;DP=17509;EAS_AF=0.4306;AMR_AF=0.4294;AFR_AF=0.0923;EUR_AF=0.173;SAS_AF=0.18;AA=T|||;VT=SNP
7	133726952	rs10226177	G	A	100	PASS	AC=1048;AF=0.209265;AN=5008;NS=2504;DP=18446;EAS_AF=0.4306;AMR_AF=0.2161;AFR_AF=0.0855;EUR_AF=0.174;SAS_AF=0.18;AA=G|||;VT=SNP
7	133727304	rs6967856	C	T	100	PASS	AC=2912;AF=0.58147;AN=5008;NS=2504;DP=17248;EAS_AF=0.4802;AMR_AF=0.5634;AFR_AF=0.7171;EUR_AF=0.496;SAS_AF=0.6033;AA=c|||;VT=SNP
7	133727497	rs6950383	T	C	100	PASS	AC=2938;AF=0.586661;AN=5008;NS=2504;DP=19717;EAS_AF=0.4802;AMR_AF=0.5648;AFR_AF=0.736;EUR_AF=0.496;SAS_AF=0.6033;AA=G|||;VT=SNP
7	133728036	rs12536799	A	C	100	PASS	AC=170;AF=0.0339457;AN=5008;NS=2504;DP=18014;EAS_AF=0.001;AMR_AF=0.0504;AFR_AF=0.0061;EUR_AF=0.1074;SAS_AF=0.0184;AA=A|||;VT=SNP
7	133728231	rs12531707	C	G	100	PASS	AC=3019;AF=0.602835;AN=5008;NS=2504;DP=20967;EAS_AF=0.4802;AMR_AF=0.5778;AFR_AF=0.761;EUR_AF=0.5258;SAS_AF=0.6125;AA=C|||;VT=SNP
7	133729339	rs10234887	G	A	100	PASS	AC=1108;AF=0.221246;AN=5008;NS=2504;DP=21569;EAS_AF=0.4345;AMR_AF=0.4395;AFR_AF=0.0325;EUR_AF=0.1481;SAS_AF=0.1769;AA=A|||;VT=SNP
7	133729622	rs12669887	T	C	100	PASS	AC=998;AF=0.199281;AN=5008;NS=2504;DP=21414;EAS_AF=0.4444;AMR_AF=0.2363;AFR_AF=0.0219;EUR_AF=0.1779;SAS_AF=0.182;AA=T|||;VT=SNP
7	133729900	rs12668054	C	T	100	PASS	AC=994;AF=0.198482;AN=5008;NS=2504;DP=19696;EAS_AF=0.4365;AMR_AF=0.2334;AFR_AF=0.031;EUR_AF=0.173;SAS_AF=0.181;AA=C|||;VT=SNP
7	133730324	rs12707134	C	G	100	PASS	AC=1519;AF=0.303315;AN=5008;NS=2504;DP=20797;EAS_AF=0.2808;AMR_AF=0.2161;AFR_AF=0.2534;EUR_AF=0.34;SAS_AF=0.4182;AA=C|||;VT=SNP
7	133730443	rs58375389	C	A	100	PASS	AC=977;AF=0.195088;AN=5008;NS=2504;DP=20859;EAS_AF=0.4365;AMR_AF=0.2104;AFR_AF=0.0303;EUR_AF=0.173;SAS_AF=0.181;AA=A|||;VT=SNP
7	133730639	rs4728307	C	T	100	PASS	AC=980;AF=0.195687;AN=5008;NS=2504;DP=19277;EAS_AF=0.4365;AMR_AF=0.2118;AFR_AF=0.0303;EUR_AF=0.175;SAS_AF=0.181;AA=C|||;VT=SNP
7	133730990	rs142054813	G	A	100	PASS	AC=23;AF=0.00459265;AN=5008;NS=2504;DP=17193;EAS_AF=0;AMR_AF=0.0187;AFR_AF=0.0015;EUR_AF=0.006;SAS_AF=0.002;AA=G|||;VT=SNP
7	133731284	rs186931935	A	G	100	PASS	AC=19;AF=0.00379393;AN=5008;NS=2504;DP=16096;EAS_AF=0;AMR_AF=0.0072;AFR_AF=0.0008;EUR_AF=0.0119;SAS_AF=0.001;AA=A|||;VT=SNP
7	133731366	rs78333021	G	A	100	PASS	AC=83;AF=0.0165735;AN=5008;NS=2504;DP=14871;EAS_AF=0;AMR_AF=0.0115;AFR_AF=0.0023;EUR_AF=0.0378;SAS_AF=0.0348;AA=G|||;VT=SNP
7	133731665	rs61704473	G	A	100	PASS	AC=1067;AF=0.213059;AN=5008;NS=2504;DP=14804;EAS_AF=0.4375;AMR_AF=0.4164;AFR_AF=0.0136;EUR_AF=0.1491;SAS_AF=0.1728;AA=G|||;VT=SNP
7	133733599	rs17167423	G	A	100	PASS	AC=944;AF=0.188498;AN=5008;NS=2504;DP=19564;EAS_AF=0.4375;AMR_AF=0.2205;AFR_AF=0.0204;EUR_AF=0.1491;SAS_AF=0.1769;AA=G|||;VT=SNP
7	133733917	rs2346449	G	T	100	PASS	AC=4126;AF=0.823882;AN=5008;NS=2504;DP=20285;EAS_AF=0.9157;AMR_AF=0.7925;AFR_AF=0.9244;EUR_AF=0.663;SAS_AF=0.7812;AA=g|||;VT=SNP
7	133734597	rs7809889	G	C	100	PASS	AC=3068;AF=0.61262;AN=5008;NS=2504;DP=21821;EAS_AF=0.4772;AMR_AF=0.5576;AFR_AF=0.8548;EUR_AF=0.4811;SAS_AF=0.5992;AA=C|||;VT=SNP
7	133734615	rs77183025	G	A	100	PASS	AC=29;AF=0.00579073;AN=5008;NS=2504;DP=21668;EAS_AF=0;AMR_AF=0.0072;AFR_AF=0;EUR_AF=0.0199;SAS_AF=0.0041;AA=G|||;VT=SNP
7	133734870	rs75509371	A	T	100	PASS	AC=74;AF=0.0147764;AN=5008;NS=2504;DP=18932;EAS_AF=0;AMR_AF=0.0173;AFR_AF=0.0015;EUR_AF=0.0527;SAS_AF=0.0072;AA=A|||;VT=SNP
7	133735260	rs35183531	A	G	100	PASS	AC=1151;AF=0.229832;AN=5008;NS=2504;DP=17123;EAS_AF=0.4444;AMR_AF=0.4467;AFR_AF=0.0219;EUR_AF=0.1859;SAS_AF=0.181;AA=A|||;VT=SNP
7	133735533	rs9656434	A	G	100	PASS	AC=1511;AF=0.301717;AN=5008;NS=2504;DP=17121;EAS_AF=0.5238;AMR_AF=0.4784;AFR_AF=0.2042;EUR_AF=0.1948;SAS_AF=0.1892;AA=G|||;VT=SNP
7	133735870	rs10241422	G	T	100	PASS	AC=498;AF=0.0994409;AN=5008;NS=2504;DP=17907;EAS_AF=0.001;AMR_AF=0.0533;AFR_AF=0.2769;EUR_AF=0.0616;SAS_AF=0.0327;AA=G|||;VT=SNP
7	133736388	rs151158616	G	T	100	PASS	AC=49;AF=0.00978435;AN=5008;NS=2504;DP=13301;EAS_AF=0;AMR_AF=0.0173;AFR_AF=0.0008;EUR_AF=0.0268;SAS_AF=0.0092;AA=G|||;VT=SNP
7	133736584	rs6950038	A	G	100	PASS	AC=3599;AF=0.71865;AN=5008;NS=2504;DP=15629;EAS_AF=0.8026;AMR_AF=0.7824;AFR_AF=0.8374;EUR_AF=0.6024;SAS_AF=0.546;AA=A|||;VT=SNP
7	133736983	rs2346451	C	G	100	PASS	AC=2290;AF=0.457268;AN=5008;NS=2504;DP=18203;EAS_AF=0.6042;AMR_AF=0.6095;AFR_AF=0.3979;EUR_AF=0.3757;SAS_AF=0.362;AA=C|||;VT=SNP
7	133737030	rs6955114	G	T	100	PASS	AC=2378;AF=0.47484;AN=5008;NS=2504;DP=18272;EAS_AF=0.6012;AMR_AF=0.6254;AFR_AF=0.4667;EUR_AF=0.3807;SAS_AF=0.3456;AA=T|||;VT=SNP
7	133737211	rs56682671	G	T	100	PASS	AC=1216;AF=0.242812;AN=5008;NS=2504;DP=17399;EAS_AF=0.1925;AMR_AF=0.1571;AFR_AF=0.3782;EUR_AF=0.2197;SAS_AF=0.1963;AA=G|||;VT=SNP
7	133737228	rs6955169	C	T	100	PASS	AC=2390;AF=0.477236;AN=5008;NS=2504;DP=17035;EAS_AF=0.6032;AMR_AF=0.6254;AFR_AF=0.472;EUR_AF=0.3807;SAS_AF=0.3487;AA=T|||;VT=SNP
7	133737360	rs6955208	A	T	100	PASS	AC=2384;AF=0.476038;AN=5008;NS=2504;DP=18740;EAS_AF=0.6022;AMR_AF=0.6254;AFR_AF=0.469;EUR_AF=0.3807;SAS_AF=0.3476;AA=A|||;VT=SNP
7	133737365	rs6955613	G	T	100	PASS	AC=2384;AF=0.476038;AN=5008;NS=2504;DP=18805;EAS_AF=0.6022;AMR_AF=0.6254;AFR_AF=0.469;EUR_AF=0.3807;SAS_AF=0.3476;AA=T|||;VT=SNP
7	133737461	rs6975523	T	C	100	PASS	AC=2384;AF=0.476038;AN=5008;NS=2504;DP=18782;EAS_AF=0.6002;AMR_AF=0.6254;AFR_AF=0.4697;EUR_AF=0.3807;SAS_AF=0.3487;AA=C|||;VT=SNP
7	133738030	rs10250006	G	A	100	PASS	AC=1014;AF=0.202476;AN=5008;NS=2504;DP=12387;EAS_AF=0.1667;AMR_AF=0.1801;AFR_AF=0.3245;EUR_AF=0.17;SAS_AF=0.1237;AA=A|||;VT=SNP
7	133738113	rs10249912	C	T	100	PASS	AC=1006;AF=0.200879;AN=5008;NS=2504;DP=13198;EAS_AF=0.1667;AMR_AF=0.1787;AFR_AF=0.3185;EUR_AF=0.17;SAS_AF=0.1247;AA=T|||;VT=SNP
7	133738298	rs28417216	A	G	100	PASS	AC=1008;AF=0.201278;AN=5008;NS=2504;DP=9531;EAS_AF=0.1696;AMR_AF=0.1801;AFR_AF=0.3177;EUR_AF=0.17;SAS_AF=0.1237;AA=A|||;VT=SNP
7	133738511	rs11983788	A	T	100	PASS	AC=994;AF=0.198482;AN=5008;NS=2504;DP=8866;EAS_AF=0.1716;AMR_AF=0.1772;AFR_AF=0.3086;EUR_AF=0.165;SAS_AF=0.1268;AA=T|||;VT=SNP
7	133739120	rs7798232	A	T	100	PASS	AC=992;AF=0.198083;AN=5008;NS=2504;DP=18157;EAS_AF=0.1706;AMR_AF=0.1787;AFR_AF=0.3056;EUR_AF=0.17;SAS_AF=0.1237;AA=A|||;VT=SNP
7	133739260	rs7798547	C	T	100	PASS	AC=989;AF=0.197484;AN=5008;NS=2504;DP=18706;EAS_AF=0.1706;AMR_AF=0.1787;AFR_AF=0.3033;EUR_AF=0.17;SAS_AF=0.1237;AA=C|||;VT=SNP
7	133739590	rs10254879	G	A	100	PASS	AC=984;AF=0.196486;AN=5008;NS=2504;DP=20385;EAS_AF=0.1696;AMR_AF=0.1787;AFR_AF=0.3026;EUR_AF=0.167;SAS_AF=0.1237;AA=G|||;VT=SNP
7	133739701	rs10228192	A	T	100	PASS	AC=992;AF=0.198083;AN=5008;NS=2504;DP=19355;EAS_AF=0.1696;AMR_AF=0.1787;AFR_AF=0.3033;EUR_AF=0.174;SAS_AF=0.1237;AA=A|||;VT=SNP
7	133739747	rs36101448	T	G	100	PASS	AC=874;AF=0.174521;AN=5008;NS=2504;DP=19062;EAS_AF=0.1687;AMR_AF=0.1628;AFR_AF=0.2315;EUR_AF=0.166;SAS_AF=0.1207;AA=T|||;VT=SNP
7	133739826	rs117941614	T	A	100	PASS	AC=103;AF=0.0205671;AN=5008;NS=2504;DP=20770;EAS_AF=0;AMR_AF=0.0317;AFR_AF=0.0008;EUR_AF=0.0646;SAS_AF=0.0153;AA=T|||;VT=SNP
7	133739894	rs10228418	A	T	100	PASS	AC=985;AF=0.196685;AN=5008;NS=2504;DP=20361;EAS_AF=0.1696;AMR_AF=0.1787;AFR_AF=0.3033;EUR_AF=0.167;SAS_AF=0.1237;AA=T|||;VT=SNP
7	133740218	rs35977684	C	T	100	PASS	AC=976;AF=0.194888;AN=5008;NS=2504;DP=20828;EAS_AF=0.1696;AMR_AF=0.1787;AFR_AF=0.298;EUR_AF=0.166;SAS_AF=0.1227;AA=T|||;VT=SNP
7	133740236	rs6971048	C	T	100	PASS	AC=988;AF=0.197284;AN=5008;NS=2504;DP=21364;EAS_AF=0.1677;AMR_AF=0.1787;AFR_AF=0.3086;EUR_AF=0.166;SAS_AF=0.1227;AA=T|||;VT=SNP
7	133740240	rs6953409	T	C	100	PASS	AC=985;AF=0.196685;AN=5008;NS=2504;DP=21294;EAS_AF=0.1696;AMR_AF=0.1787;AFR_AF=0.3041;EUR_AF=0.167;SAS_AF=0.1227;AA=C|||;VT=SNP
7	133740264	rs6971064	C	A	100	PASS	AC=986;AF=0.196885;AN=5008;NS=2504;DP=20782;EAS_AF=0.1696;AMR_AF=0.1787;AFR_AF=0.3041;EUR_AF=0.167;SAS_AF=0.1237;AA=C|||;VT=SNP
7	133741951	rs3735049	A	C	100	PASS	AC=3736;AF=0.746006;AN=5008;NS=2504;DP=17063;EAS_AF=0.8065;AMR_AF=0.7925;AFR_AF=0.9251;EUR_AF=0.6093;SAS_AF=0.5491;AA=C|||;VT=SNP
7	133742010	rs6467515	T	G	100	PASS	AC=3734;AF=0.745607;AN=5008;NS=2504;DP=17666;EAS_AF=0.8065;AMR_AF=0.7896;AFR_AF=0.9251;EUR_AF=0.6093;SAS_AF=0.5491;AA=G|||;VT=SNP
7	133742138	rs4731995	G	A	100	PASS	AC=1198;AF=0.239217;AN=5008;NS=2504;DP=17326;EAS_AF=0.1746;AMR_AF=0.1931;AFR_AF=0.447;EUR_AF=0.175;SAS_AF=0.1237;AA=A|||;VT=SNP
7	133742437	rs4731996	A	C	100	PASS	AC=3466;AF=0.692093;AN=5008;NS=2504;DP=17683;EAS_AF=0.7778;AMR_AF=0.7695;AFR_AF=0.7602;EUR_AF=0.6054;SAS_AF=0.546;AA=A|||;VT=SNP
7	133743393	rs1986692	A	G	100	PASS	AC=2481;AF=0.495407;AN=5008;NS=2504;DP=17030;EAS_AF=0.4355;AMR_AF=0.353;AFR_AF=0.7995;EUR_AF=0.4125;SAS_AF=0.3323;AA=G|||;VT=SNP
7	133744142	rs34346121	C	G	100	PASS	AC=2310;AF=0.461262;AN=5008;NS=2504;DP=17710;EAS_AF=0.6081;AMR_AF=0.5821;AFR_AF=0.3396;EUR_AF=0.4344;SAS_AF=0.4162;AA=C|||;VT=SNP
7	133744637	rs4728308	A	G	100	PASS	AC=1161;AF=0.231829;AN=5008;NS=2504;DP=17087;EAS_AF=0.1696;AMR_AF=0.1888;AFR_AF=0.4259;EUR_AF=0.175;SAS_AF=0.1227;AA=A|||;VT=SNP
7	133745295	rs6969506	A	G	100	PASS	AC=1147;AF=0.229034;AN=5008;NS=2504;DP=18567;EAS_AF=0.1696;AMR_AF=0.1873;AFR_AF=0.416;EUR_AF=0.175;SAS_AF=0.1227;AA=A|||;VT=SNP
7	133746609	rs4728309	G	A	100	PASS	AC=930;AF=0.185703;AN=5008;NS=2504;DP=19320;EAS_AF=0.1667;AMR_AF=0.1715;AFR_AF=0.2693;EUR_AF=0.168;SAS_AF=0.1207;AA=G|||;VT=SNP
7	133746764	rs4731997	T	G	100	PASS	AC=3436;AF=0.686102;AN=5008;NS=2504;DP=18851;EAS_AF=0.7847;AMR_AF=0.7695;AFR_AF=0.7383;EUR_AF=0.6024;SAS_AF=0.5409;AA=T|||;VT=SNP
7	133748235	rs7457999	T	C	100	PASS	AC=1565;AF=0.3125;AN=5008;NS=2504;DP=19535;EAS_AF=0.2063;AMR_AF=0.402;AFR_AF=0.469;EUR_AF=0.2445;SAS_AF=0.2168;AA=C|||;VT=SNP
7	133748309	rs55878406	A	G	100	PASS	AC=1100;AF=0.219649;AN=5008;NS=2504;DP=18238;EAS_AF=0.4097;AMR_AF=0.4323;AFR_AF=0.0129;EUR_AF=0.2048;SAS_AF=0.1677;AA=A|||;VT=SNP
7	133748475	rs2346452	G	A	100	PASS	AC=3739;AF=0.746605;AN=5008;NS=2504;DP=18680;EAS_AF=0.8095;AMR_AF=0.7896;AFR_AF=0.9304;EUR_AF=0.6074;SAS_AF=0.546;AA=A|||;VT=SNP
7	133749164	rs6953296	G	A	100	PASS	AC=3351;AF=0.669129;AN=5008;NS=2504;DP=19248;EAS_AF=0.7609;AMR_AF=0.7622;AFR_AF=0.7065;EUR_AF=0.6014;SAS_AF=0.5276;AA=G|||;VT=SNP;EX_TARGET
7	133749550	rs1132683	G	A	100	PASS	AC=1158;AF=0.23123;AN=5008;NS=2504;DP=18523;EAS_AF=0.1528;AMR_AF=0.3501;AFR_AF=0.3737;EUR_AF=0.1412;SAS_AF=0.1278;AA=G|||;VT=SNP
7	133749964	rs3735047	G	A	100	PASS	AC=2867;AF=0.572484;AN=5008;NS=2504;DP=18328;EAS_AF=0.7321;AMR_AF=0.4568;AFR_AF=0.531;EUR_AF=0.5626;SAS_AF=0.5562;AA=A|||;VT=SNP
7	133750619	rs3735046	G	A	100	PASS	AC=4134;AF=0.825479;AN=5008;NS=2504;DP=18243;EAS_AF=0.9077;AMR_AF=0.8329;AFR_AF=0.9675;EUR_AF=0.7008;SAS_AF=0.6718;AA=G|||;VT=SNP
7	133750833	rs2346453	A	G	100	PASS	AC=3777;AF=0.754193;AN=5008;NS=2504;DP=19457;EAS_AF=0.881;AMR_AF=0.8055;AFR_AF=0.7398;EUR_AF=0.6958;SAS_AF=0.6667;AA=A|||;VT=SNP
7	133750929	rs10238398	T	A	100	PASS	AC=4133;AF=0.82528;AN=5008;NS=2504;DP=20084;EAS_AF=0.9077;AMR_AF=0.8329;AFR_AF=0.9675;EUR_AF=0.7008;SAS_AF=0.6708;AA=T|||;VT=SNP
7	133751103	rs10282007	C	T	100	PASS	AC=4144;AF=0.827476;AN=5008;NS=2504;DP=18088;EAS_AF=0.9087;AMR_AF=0.8329;AFR_AF=0.9697;EUR_AF=0.7048;SAS_AF=0.6738;AA=T|||;VT=SNP
7	133751124	rs10282224	G	A	100	PASS	AC=3973;AF=0.793331;AN=5008;NS=2504;DP=19150;EAS_AF=0.881;AMR_AF=0.8141;AFR_AF=0.8812;EUR_AF=0.6998;SAS_AF=0.6656;AA=G|||;VT=SNP
7	133751630	rs12707135	G	A	100	PASS	AC=4138;AF=0.826278;AN=5008;NS=2504;DP=21803;EAS_AF=0.9087;AMR_AF=0.8329;AFR_AF=0.969;EUR_AF=0.7018;SAS_AF=0.6718;AA=G|||;VT=SNP
7	133751817	rs7810147	C	T	100	PASS	AC=4129;AF=0.824481;AN=5008;NS=2504;DP=19183;EAS_AF=0.9077;AMR_AF=0.8329;AFR_AF=0.9667;EUR_AF=0.6998;SAS_AF=0.6687;AA=C|||;VT=SNP
7	133751882	rs138176761	G	A	100	PASS	AC=48;AF=0.00958466;AN=5008;NS=2504;DP=13783;EAS_AF=0.001;AMR_AF=0.0187;AFR_AF=0.0015;EUR_AF=0.0298;SAS_AF=0.002;AA=G|||;VT=SNP
7	133751978	rs7810574	G	A	100	PASS	AC=4139;AF=0.826478;AN=5008;NS=2504;DP=18620;EAS_AF=0.9087;AMR_AF=0.8329;AFR_AF=0.9697;EUR_AF=0.7018;SAS_AF=0.6718;AA=A|||;VT=SNP
7	133752068	rs7810708	G	A	100	PASS	AC=4131;AF=0.82488;AN=5008;NS=2504;DP=17654;EAS_AF=0.9077;AMR_AF=0.8329;AFR_AF=0.9675;EUR_AF=0.7008;SAS_AF=0.6687;AA=G|||;VT=SNP
7	133752511	rs6979172	A	G	100	PASS	AC=4141;AF=0.826877;AN=5008;NS=2504;DP=16948;EAS_AF=0.9087;AMR_AF=0.8329;AFR_AF=0.9713;EUR_AF=0.7018;SAS_AF=0.6718;AA=A|||;VT=SNP
7	133752522	rs6961426	T	C	100	PASS	AC=4141;AF=0.826877;AN=5008;NS=2504;DP=17365;EAS_AF=0.9087;AMR_AF=0.8329;AFR_AF=0.9713;EUR_AF=0.7018;SAS_AF=0.6718;AA=T|||;VT=SNP
7	133752865	rs6467516	T	C	100	PASS	AC=4141;AF=0.826877;AN=5008;NS=2504;DP=21493;EAS_AF=0.9087;AMR_AF=0.8329;AFR_AF=0.9713;EUR_AF=0.7018;SAS_AF=0.6718;AA=T|||;VT=SNP
7	133753125	rs7779980	G	C	100	PASS	AC=4141;AF=0.826877;AN=5008;NS=2504;DP=19735;EAS_AF=0.9087;AMR_AF=0.8329;AFR_AF=0.9713;EUR_AF=0.7018;SAS_AF=0.6718;AA=C|||;VT=SNP
7	133753392	rs7780048	A	G	100	PASS	AC=2588;AF=0.516773;AN=5008;NS=2504;DP=17968;EAS_AF=0.7272;AMR_AF=0.6527;AFR_AF=0.2307;EUR_AF=0.5577;SAS_AF=0.5481;AA=A|||;VT=SNP
7	133753926	rs10242644	A	C	100	PASS	AC=3931;AF=0.784944;AN=5008;NS=2504;DP=20531;EAS_AF=0.881;AMR_AF=0.8026;AFR_AF=0.8608;EUR_AF=0.6958;SAS_AF=0.6626;AA=A|||;VT=SNP
7	133754104	rs13225717	T	C	100	PASS	AC=3903;AF=0.779353;AN=5008;NS=2504;DP=13462;EAS_AF=0.876;AMR_AF=0.7968;AFR_AF=0.851;EUR_AF=0.6918;SAS_AF=0.6605;AA=T|||;VT=SNP
7	133754171	rs12531495	T	C	100	PASS	AC=4104;AF=0.819489;AN=5008;NS=2504;DP=15436;EAS_AF=0.9087;AMR_AF=0.8213;AFR_AF=0.9493;EUR_AF=0.7018;SAS_AF=0.6718;AA=C|||;VT=SNP
7	133754276	rs10272804	G	A	100	PASS	AC=3933;AF=0.785343;AN=5008;NS=2504;DP=18224;EAS_AF=0.881;AMR_AF=0.8026;AFR_AF=0.8608;EUR_AF=0.6968;SAS_AF=0.6636;AA=G|||;VT=SNP
7	133754376	rs10243168	A	G	100	PASS	AC=4142;AF=0.827077;AN=5008;NS=2504;DP=18903;EAS_AF=0.9087;AMR_AF=0.8256;AFR_AF=0.9758;EUR_AF=0.7018;SAS_AF=0.6718;AA=a|||;VT=SNP
7	133754618	rs2346454	T	C	100	PASS	AC=4104;AF=0.819489;AN=5008;NS=2504;DP=19057;EAS_AF=0.9087;AMR_AF=0.8213;AFR_AF=0.9493;EUR_AF=0.7018;SAS_AF=0.6718;AA=C|||;VT=SNP
7	133754794	rs117125098	A	C	100	PASS	AC=59;AF=0.0117812;AN=5008;NS=2504;DP=21166;EAS_AF=0;AMR_AF=0.0202;AFR_AF=0.0008;EUR_AF=0.0378;SAS_AF=0.0061;AA=A|||;VT=SNP
7	133755188	rs11765630	A	T	100	PASS	AC=3936;AF=0.785942;AN=5008;NS=2504;DP=20781;EAS_AF=0.881;AMR_AF=0.804;AFR_AF=0.8608;EUR_AF=0.6968;SAS_AF=0.6656;AA=A|||;VT=SNP
7	133755193	rs7789921	A	G	100	PASS	AC=4103;AF=0.819289;AN=5008;NS=2504;DP=20932;EAS_AF=0.9087;AMR_AF=0.8213;AFR_AF=0.9493;EUR_AF=0.6998;SAS_AF=0.6728;AA=G|||;VT=SNP
7	133755218	rs76627595	C	G	100	PASS	AC=49;AF=0.00978435;AN=5008;NS=2504;DP=20863;EAS_AF=0;AMR_AF=0.0173;AFR_AF=0.0015;EUR_AF=0.0298;SAS_AF=0.0051;AA=A|||;VT=SNP
7	133755230	rs10954438	G	A	100	PASS	AC=3936;AF=0.785942;AN=5008;NS=2504;DP=20699;EAS_AF=0.881;AMR_AF=0.804;AFR_AF=0.8608;EUR_AF=0.6968;SAS_AF=0.6656;AA=G|||;VT=SNP
7	133755238	rs76118093	A	T	100	PASS	AC=138;AF=0.0275559;AN=5008;NS=2504;DP=20698;EAS_AF=0.001;AMR_AF=0.0476;AFR_AF=0.0045;EUR_AF=0.0795;SAS_AF=0.0184;AA=A|||;VT=SNP
7	133755271	rs12539865	C	A	100	PASS	AC=3936;AF=0.785942;AN=5008;NS=2504;DP=20054;EAS_AF=0.881;AMR_AF=0.804;AFR_AF=0.8608;EUR_AF=0.6968;SAS_AF=0.6656;AA=C|||;VT=SNP
7	133755346	rs12539923	G	A	100	PASS	AC=3934;AF=0.785543;AN=5008;NS=2504;DP=19435;EAS_AF=0.881;AMR_AF=0.8026;AFR_AF=0.8608;EUR_AF=0.6968;SAS_AF=0.6646;AA=G|||;VT=SNP
7	133755363	rs6957026	A	G	100	PASS	AC=4108;AF=0.820288;AN=5008;NS=2504;DP=19028;EAS_AF=0.9087;AMR_AF=0.8228;AFR_AF=0.9493;EUR_AF=0.7018;SAS_AF=0.6748;AA=G|||;VT=SNP
7	133755511	rs6957345	A	G	100	PASS	AC=4130;AF=0.824681;AN=5008;NS=2504;DP=18923;EAS_AF=0.9087;AMR_AF=0.8242;AFR_AF=0.9675;EUR_AF=0.7018;SAS_AF=0.6718;AA=G|||;VT=SNP
7	133756598	rs10281405	C	A	100	PASS	AC=780;AF=0.155751;AN=5008;NS=2504;DP=20360;EAS_AF=0.1696;AMR_AF=0.3401;AFR_AF=0.0938;EUR_AF=0.1332;SAS_AF=0.1176;AA=C|||;VT=SNP
7	133757287	rs6967575	A	G	100	PASS	AC=1680;AF=0.335463;AN=5008;NS=2504;DP=17147;EAS_AF=0.1954;AMR_AF=0.4049;AFR_AF=0.7065;EUR_AF=0.1421;SAS_AF=0.1278;AA=G|||;VT=SNP
7	133758547	rs150106347	C	G	100	PASS	AC=58;AF=0.0115815;AN=5008;NS=2504;DP=15233;EAS_AF=0.001;AMR_AF=0.0086;AFR_AF=0.0008;EUR_AF=0.0288;SAS_AF=0.0215;AA=C|||;VT=SNP
7	133758808	rs12112034	G	A	100	PASS	AC=1177;AF=0.235024;AN=5008;NS=2504;DP=18827;EAS_AF=0.1667;AMR_AF=0.1599;AFR_AF=0.4818;EUR_AF=0.1431;SAS_AF=0.1196;AA=G|||;VT=SNP
7	133759111	rs7810234	C	T	100	PASS	AC=4141;AF=0.826877;AN=5008;NS=2504;DP=17885;EAS_AF=0.9097;AMR_AF=0.8256;AFR_AF=0.9758;EUR_AF=0.7038;SAS_AF=0.6677;AA=T|||;VT=SNP
7	133759860	rs10238132	C	T	100	PASS	AC=1216;AF=0.242812;AN=5008;NS=2504;DP=22492;EAS_AF=0.1647;AMR_AF=0.1657;AFR_AF=0.5121;EUR_AF=0.1412;SAS_AF=0.1186;AA=T|||;VT=SNP
7	133760160	rs10238681	G	A	100	PASS	AC=1173;AF=0.234225;AN=5008;NS=2504;DP=20816;EAS_AF=0.1647;AMR_AF=0.1614;AFR_AF=0.4841;EUR_AF=0.1402;SAS_AF=0.1166;AA=A|||;VT=SNP
7	133760197	rs10267912	A	G	100	PASS	AC=1175;AF=0.234625;AN=5008;NS=2504;DP=21003;EAS_AF=0.1647;AMR_AF=0.1614;AFR_AF=0.4856;EUR_AF=0.1402;SAS_AF=0.1166;AA=G|||;VT=SNP
7	133760333	rs7357112	G	A	100	PASS	AC=1222;AF=0.24401;AN=5008;NS=2504;DP=20619;EAS_AF=0.1647;AMR_AF=0.1671;AFR_AF=0.5144;EUR_AF=0.1421;SAS_AF=0.1196;AA=A|||;VT=SNP
7	133760551	rs7357258	T	C	100	PASS	AC=1184;AF=0.236422;AN=5008;NS=2504;DP=19497;EAS_AF=0.1657;AMR_AF=0.1614;AFR_AF=0.4924;EUR_AF=0.1402;SAS_AF=0.1155;AA=T|||;VT=SNP
7	133760614	rs73159133	A	G	100	PASS	AC=407;AF=0.08127;AN=5008;NS=2504;DP=20752;EAS_AF=0.006;AMR_AF=0.0476;AFR_AF=0.0061;EUR_AF=0.1282;SAS_AF=0.2362;AA=A|||;VT=SNP
7	133760685	rs7357260	T	C	100	PASS	AC=1246;AF=0.248802;AN=5008;NS=2504;DP=21193;EAS_AF=0.1667;AMR_AF=0.1657;AFR_AF=0.5325;EUR_AF=0.1412;SAS_AF=0.1196;AA=C|||;VT=SNP
7	133760757	rs7357145	C	A	100	PASS	AC=1242;AF=0.248003;AN=5008;NS=2504;DP=22001;EAS_AF=0.1667;AMR_AF=0.1657;AFR_AF=0.5303;EUR_AF=0.1412;SAS_AF=0.1186;AA=A|||;VT=SNP
7	133760790	rs7357150	G	A	100	PASS	AC=1202;AF=0.240016;AN=5008;NS=2504;DP=22116;EAS_AF=0.1667;AMR_AF=0.1628;AFR_AF=0.5045;EUR_AF=0.1402;SAS_AF=0.1155;AA=G|||;VT=SNP
7	133761097	rs56372533	C	T	100	PASS	AC=266;AF=0.053115;AN=5008;NS=2504;DP=16490;EAS_AF=0.002;AMR_AF=0.0994;AFR_AF=0.0038;EUR_AF=0.1531;SAS_AF=0.0368;AA=C|||;VT=SNP
7	133761127	rs7357285	T	C	100	PASS	AC=1254;AF=0.250399;AN=5008;NS=2504;DP=15563;EAS_AF=0.1726;AMR_AF=0.1657;AFR_AF=0.5348;EUR_AF=0.1412;SAS_AF=0.1186;AA=C|||;VT=SNP
7	133761203	rs7357152	G	A	100	PASS	AC=1199;AF=0.239417;AN=5008;NS=2504;DP=12959;EAS_AF=0.1657;AMR_AF=0.1614;AFR_AF=0.5038;EUR_AF=0.1402;SAS_AF=0.1155;AA=g|||;VT=SNP
7	133761389	rs60994469	C	T	100	PASS	AC=1250;AF=0.249601;AN=5008;NS=2504;DP=11179;EAS_AF=0.1726;AMR_AF=0.1657;AFR_AF=0.5318;EUR_AF=0.1412;SAS_AF=0.1186;AA=T|||;VT=SNP
7	133761713	rs10262737	G	A	100	PASS	AC=1245;AF=0.248602;AN=5008;NS=2504;DP=16746;EAS_AF=0.1716;AMR_AF=0.1671;AFR_AF=0.5287;EUR_AF=0.1412;SAS_AF=0.1176;AA=G|||;VT=SNP
7	133762315	rs56063954	G	T	100	PASS	AC=47;AF=0.00938498;AN=5008;NS=2504;DP=18393;EAS_AF=0.001;AMR_AF=0.0173;AFR_AF=0.0015;EUR_AF=0.0298;SAS_AF=0.002;AA=A|||;VT=SNP
7	133762506	rs4728310	A	G	100	PASS	AC=903;AF=0.180312;AN=5008;NS=2504;DP=18774;EAS_AF=0.1637;AMR_AF=0.1383;AFR_AF=0.2958;EUR_AF=0.1352;SAS_AF=0.1176;AA=A|||;VT=SNP
7	133762933	rs10266952	C	T	100	PASS	AC=1035;AF=0.206669;AN=5008;NS=2504;DP=11788;EAS_AF=0.1677;AMR_AF=0.1398;AFR_AF=0.3918;EUR_AF=0.1352;SAS_AF=0.1176;AA=C|||;VT=SNP
7	133763163	rs10224081	T	A	100	PASS	AC=1252;AF=0.25;AN=5008;NS=2504;DP=14055;EAS_AF=0.1706;AMR_AF=0.1657;AFR_AF=0.5333;EUR_AF=0.1412;SAS_AF=0.1207;AA=A|||;VT=SNP
7	133763225	rs71535777	T	C	100	PASS	AC=20;AF=0.00399361;AN=5008;NS=2504;DP=13628;EAS_AF=0;AMR_AF=0.0072;AFR_AF=0.0015;EUR_AF=0.0119;SAS_AF=0.001;AA=T|||;VT=SNP
7	133763604	rs10267860	C	G	100	PASS	AC=1094;AF=0.21845;AN=5008;NS=2504;DP=20484;EAS_AF=0.1647;AMR_AF=0.1427;AFR_AF=0.4365;EUR_AF=0.1362;SAS_AF=0.1176;AA=C|||;VT=SNP
7	133764262	rs55963182	C	T	100	PASS	AC=264;AF=0.0527157;AN=5008;NS=2504;DP=21347;EAS_AF=0.004;AMR_AF=0.0259;AFR_AF=0.003;EUR_AF=0.0716;SAS_AF=0.1697;AA=C|||;VT=SNP
7	133764313	rs75068719	A	C	100	PASS	AC=90;AF=0.0179712;AN=5008;NS=2504;DP=19499;EAS_AF=0;AMR_AF=0.0086;AFR_AF=0.0023;EUR_AF=0.0616;SAS_AF=0.0194;AA=A|||;VT=SNP
7	133764901	rs10275444	C	T	100	PASS	AC=898;AF=0.179313;AN=5008;NS=2504;DP=19852;EAS_AF=0.1706;AMR_AF=0.1383;AFR_AF=0.2859;EUR_AF=0.1362;SAS_AF=0.1176;AA=C|||;VT=SNP
7	133765321	rs10246346	A	G	100	PASS	AC=1255;AF=0.250599;AN=5008;NS=2504;DP=16870;EAS_AF=0.1706;AMR_AF=0.1671;AFR_AF=0.534;EUR_AF=0.1421;SAS_AF=0.1207;AA=G|||;VT=SNP
7	133765470	rs10276299	G	A	100	PASS	AC=1045;AF=0.208666;AN=5008;NS=2504;DP=14755;EAS_AF=0.1706;AMR_AF=0.1398;AFR_AF=0.3926;EUR_AF=0.1372;SAS_AF=0.1217;AA=A|||;VT=SNP
7	133765633	rs6956659	G	A	100	PASS	AC=4584;AF=0.915335;AN=5008;NS=2504;DP=14640;EAS_AF=0.9127;AMR_AF=0.8775;AFR_AF=0.9909;EUR_AF=0.8429;SAS_AF=0.9172;AA=A|||;VT=SNP
7	133767550	rs6967074	G	A	100	PASS	AC=2873;AF=0.573682;AN=5008;NS=2504;DP=20517;EAS_AF=0.7341;AMR_AF=0.6614;AFR_AF=0.4304;EUR_AF=0.5666;SAS_AF=0.547;AA=A|||;VT=SNP
7	133768460	rs6954364	T	C	100	PASS	AC=4145;AF=0.827676;AN=5008;NS=2504;DP=20971;EAS_AF=0.9087;AMR_AF=0.8256;AFR_AF=0.9758;EUR_AF=0.7087;SAS_AF=0.6677;AA=t|||;VT=SNP
7	133769866	rs112370475	A	G	100	PASS	AC=29;AF=0.00579073;AN=5008;NS=2504;DP=18798;EAS_AF=0;AMR_AF=0.0115;AFR_AF=0;EUR_AF=0.0129;SAS_AF=0.0082;AA=A|||;VT=SNP
7	133770607	rs12668057	G	T	100	PASS	AC=2430;AF=0.485224;AN=5008;NS=2504;DP=19443;EAS_AF=0.6359;AMR_AF=0.6138;AFR_AF=0.357;EUR_AF=0.4682;SAS_AF=0.4294;AA=G|||;VT=SNP
7	133770621	rs62462533	G	A	100	PASS	AC=977;AF=0.195088;AN=5008;NS=2504;DP=19204;EAS_AF=0.2401;AMR_AF=0.1729;AFR_AF=0.1089;EUR_AF=0.2634;SAS_AF=0.2106;AA=G|||;VT=SNP
7	133771130	rs55974805	C	T	100	PASS	AC=818;AF=0.163339;AN=5008;NS=2504;DP=19265;EAS_AF=0.2024;AMR_AF=0.1643;AFR_AF=0.025;EUR_AF=0.2654;SAS_AF=0.2045;AA=C|||;VT=SNP
7	133771146	rs10241718	C	T	100	PASS	AC=1031;AF=0.205871;AN=5008;NS=2504;DP=19143;EAS_AF=0.1696;AMR_AF=0.1398;AFR_AF=0.3873;EUR_AF=0.1372;SAS_AF=0.1155;AA=C|||;VT=SNP
7	133771550	rs4728311	G	A	100	PASS	AC=1266;AF=0.252796;AN=5008;NS=2504;DP=19351;EAS_AF=0.1726;AMR_AF=0.1671;AFR_AF=0.5408;EUR_AF=0.1421;SAS_AF=0.1207;AA=A|||;VT=SNP
7	133771899	rs4731999	T	C	100	PASS	AC=1233;AF=0.246206;AN=5008;NS=2504;DP=20253;EAS_AF=0.1726;AMR_AF=0.1643;AFR_AF=0.5174;EUR_AF=0.1421;SAS_AF=0.1207;AA=C|||;VT=SNP
7	133772154	rs11977618	A	G	100	PASS	AC=1233;AF=0.246206;AN=5008;NS=2504;DP=21220;EAS_AF=0.1736;AMR_AF=0.1643;AFR_AF=0.5166;EUR_AF=0.1421;SAS_AF=0.1207;AA=A|||;VT=SNP
7	133772880	rs1836835	T	G	100	PASS	AC=1224;AF=0.244409;AN=5008;NS=2504;DP=17169;EAS_AF=0.1726;AMR_AF=0.1643;AFR_AF=0.5098;EUR_AF=0.1421;SAS_AF=0.1217;AA=G|||;VT=SNP
7	133773168	rs2346455	T	C	100	PASS	AC=1212;AF=0.242013;AN=5008;NS=2504;DP=18785;EAS_AF=0.1716;AMR_AF=0.1643;AFR_AF=0.5053;EUR_AF=0.1412;SAS_AF=0.1176;AA=T|||;VT=SNP
7	133773472	rs73159138	T	C	100	PASS	AC=408;AF=0.0814696;AN=5008;NS=2504;DP=17228;EAS_AF=0.0069;AMR_AF=0.0476;AFR_AF=0.0061;EUR_AF=0.1282;SAS_AF=0.2362;AA=T|||;VT=SNP
7	133773802	rs7790236	T	A	100	PASS	AC=1258;AF=0.251198;AN=5008;NS=2504;DP=15993;EAS_AF=0.1716;AMR_AF=0.1686;AFR_AF=0.5348;EUR_AF=0.1421;SAS_AF=0.1207;AA=A|||;VT=SNP
7	133774151	rs28818004	A	G	100	PASS	AC=1224;AF=0.244409;AN=5008;NS=2504;DP=20813;EAS_AF=0.1726;AMR_AF=0.1643;AFR_AF=0.5106;EUR_AF=0.1421;SAS_AF=0.1207;AA=G|||;VT=SNP
7	133774736	rs4732001	A	G	100	PASS	AC=1039;AF=0.207468;AN=5008;NS=2504;DP=17900;EAS_AF=0.1716;AMR_AF=0.1412;AFR_AF=0.3903;EUR_AF=0.1362;SAS_AF=0.1176;AA=A|||;VT=SNP
7	133774841	rs11762999	C	T	100	PASS	AC=4146;AF=0.827875;AN=5008;NS=2504;DP=20494;EAS_AF=0.9077;AMR_AF=0.8285;AFR_AF=0.9758;EUR_AF=0.7087;SAS_AF=0.6677;AA=T|||;VT=SNP
7	133774966	rs75241754	T	C	100	PASS	AC=360;AF=0.071885;AN=5008;NS=2504;DP=18246;EAS_AF=0.1121;AMR_AF=0.0447;AFR_AF=0.0053;EUR_AF=0.0974;SAS_AF=0.1135;AA=T|||;VT=SNP
7	133775293	rs35528290	C	T	100	PASS	AC=39;AF=0.00778754;AN=5008;NS=2504;DP=20645;EAS_AF=0;AMR_AF=0.0101;AFR_AF=0.003;EUR_AF=0.0258;SAS_AF=0.002;AA=C|||;VT=SNP
7	133775644	rs56965951	G	A	100	PASS	AC=206;AF=0.0411342;AN=5008;NS=2504;DP=20044;EAS_AF=0.0774;AMR_AF=0.0159;AFR_AF=0;EUR_AF=0.0288;SAS_AF=0.09;AA=G|||;VT=SNP
7	133776064	rs182833486	C	T	100	PASS	AC=18;AF=0.00359425;AN=5008;NS=2504;DP=20611;EAS_AF=0;AMR_AF=0.0144;AFR_AF=0;EUR_AF=0.006;SAS_AF=0.002;AA=C|||;VT=SNP
7	133779140	rs2346456	C	A	100	PASS	AC=1033;AF=0.20627;AN=5008;NS=2504;DP=18791;EAS_AF=0.1696;AMR_AF=0.1441;AFR_AF=0.3873;EUR_AF=0.1362;SAS_AF=0.1155;AA=C|||;VT=SNP
7	133779753	rs55764386	G	A	100	PASS	AC=2417;AF=0.482628;AN=5008;NS=2504;DP=20016;EAS_AF=0.623;AMR_AF=0.6138;AFR_AF=0.357;EUR_AF=0.4682;SAS_AF=0.4294;AA=G|||;VT=SNP
7	133781180	rs6957257	T	C	100	PASS	AC=1217;AF=0.243011;AN=5008;NS=2504;DP=19480;EAS_AF=0.1706;AMR_AF=0.1643;AFR_AF=0.5083;EUR_AF=0.1421;SAS_AF=0.1186;AA=C|||;VT=SNP
7	133781822	rs1109703	T	A	100	PASS	AC=1219;AF=0.243411;AN=5008;NS=2504;DP=16539;EAS_AF=0.1716;AMR_AF=0.1628;AFR_AF=0.5083;EUR_AF=0.1421;SAS_AF=0.1207;AA=t|||;VT=SNP
7	133782607	rs878438	A	G	100	PASS	AC=1270;AF=0.253594;AN=5008;NS=2504;DP=21048;EAS_AF=0.1716;AMR_AF=0.1671;AFR_AF=0.5446;EUR_AF=0.1421;SAS_AF=0.1207;AA=G|||;VT=SNP
7	133782795	rs77404568	G	A	100	PASS	AC=215;AF=0.0429313;AN=5008;NS=2504;DP=22932;EAS_AF=0.0774;AMR_AF=0.0159;AFR_AF=0.0068;EUR_AF=0.0288;SAS_AF=0.09;AA=G|||;VT=SNP
7	133783811	rs78703228	C	T	100	PASS	AC=19;AF=0.00379393;AN=5008;NS=2504;DP=21183;EAS_AF=0;AMR_AF=0.0014;AFR_AF=0.0008;EUR_AF=0.0129;SAS_AF=0.0041;AA=C|||;VT=SNP
7	133784051	rs2117952	G	C	100	PASS	AC=1185;AF=0.236621;AN=5008;NS=2504;DP=18670;EAS_AF=0.1716;AMR_AF=0.1484;AFR_AF=0.4939;EUR_AF=0.1392;SAS_AF=0.1186;AA=C|||;VT=SNP
7	133784057	rs2117951	T	C	100	PASS	AC=4125;AF=0.823682;AN=5008;NS=2504;DP=18525;EAS_AF=0.8859;AMR_AF=0.83;AFR_AF=0.975;EUR_AF=0.7117;SAS_AF=0.6656;AA=C|||;VT=SNP
7	133784410	rs4461842	T	C	100	PASS	AC=1087;AF=0.217053;AN=5008;NS=2504;DP=14425;EAS_AF=0.1706;AMR_AF=0.1182;AFR_AF=0.5348;EUR_AF=0.0368;SAS_AF=0.091;AA=T|||;VT=SNP
7	133784515	rs2346457	G	A	100	PASS	AC=1079;AF=0.215455;AN=5008;NS=2504;DP=15962;EAS_AF=0.1706;AMR_AF=0.1182;AFR_AF=0.5287;EUR_AF=0.0368;SAS_AF=0.091;AA=A|||;VT=SNP
7	133784538	rs147941526	C	T	100	PASS	AC=28;AF=0.00559105;AN=5008;NS=2504;DP=16238;EAS_AF=0.001;AMR_AF=0.0072;AFR_AF=0;EUR_AF=0.0179;SAS_AF=0.0041;AA=C|||;VT=SNP
7	133785219	rs28534490	C	T	100	PASS	AC=1086;AF=0.216853;AN=5008;NS=2504;DP=15335;EAS_AF=0.2143;AMR_AF=0.1354;AFR_AF=0.4682;EUR_AF=0.0447;SAS_AF=0.1145;AA=T|||;VT=SNP
7	133786031	rs62462541	C	G	100	PASS	AC=9;AF=0.00179712;AN=5008;NS=2504;DP=15219;EAS_AF=0;AMR_AF=0.0029;AFR_AF=0;EUR_AF=0.007;SAS_AF=0;AA=C|||;VT=SNP
7	133789188	rs11982121	C	T	100	PASS	AC=1386;AF=0.276757;AN=5008;NS=2504;DP=12935;EAS_AF=0.4752;AMR_AF=0.3401;AFR_AF=0.0325;EUR_AF=0.3211;SAS_AF=0.3119;AA=N|||;VT=SNP
7	133790706	rs73724430	C	A	100	PASS	AC=1071;AF=0.213858;AN=5008;NS=2504;DP=15424;EAS_AF=0.2133;AMR_AF=0.1354;AFR_AF=0.4629;EUR_AF=0.0437;SAS_AF=0.1084;AA=c|||;VT=SNP
7	133793044	rs36004660	G	A	100	PASS	AC=46;AF=0.0091853;AN=5008;NS=2504;DP=12644;EAS_AF=0;AMR_AF=0.0216;AFR_AF=0.0008;EUR_AF=0.0298;SAS_AF=0;AA=G|||;VT=SNP
7	133793076	rs10282705	T	C	100	PASS	AC=1339;AF=0.267372;AN=5008;NS=2504;DP=13425;EAS_AF=0.2143;AMR_AF=0.17;AFR_AF=0.6384;EUR_AF=0.0497;SAS_AF=0.1135;AA=t|||;VT=SNP
7	133794300	rs4732003	G	T	100	PASS	AC=1341;AF=0.267772;AN=5008;NS=2504;DP=9644;EAS_AF=0.2143;AMR_AF=0.17;AFR_AF=0.6392;EUR_AF=0.0497;SAS_AF=0.1145;AA=T|||;VT=SNP
7	133796264	rs10280014	G	C	100	PASS	AC=1332;AF=0.265974;AN=5008;NS=2504;DP=14261;EAS_AF=0.2143;AMR_AF=0.17;AFR_AF=0.6331;EUR_AF=0.0497;SAS_AF=0.1135;AA=C|||;VT=SNP
7	133799917	rs10237171	C	G	100	PASS	AC=725;AF=0.144768;AN=5008;NS=2504;DP=17168;EAS_AF=0.1696;AMR_AF=0.0922;AFR_AF=0.2829;EUR_AF=0.0308;SAS_AF=0.0869;AA=C|||;VT=SNP
7	133800453	rs10267074	A	C	100	PASS	AC=857;AF=0.171126;AN=5008;NS=2504;DP=10140;EAS_AF=0.1696;AMR_AF=0.1081;AFR_AF=0.3722;EUR_AF=0.0338;SAS_AF=0.0869;AA=a|||;VT=SNP
7	133800790	rs28393449	C	T	100	PASS	AC=857;AF=0.171126;AN=5008;NS=2504;DP=12040;EAS_AF=0.1696;AMR_AF=0.1081;AFR_AF=0.3722;EUR_AF=0.0338;SAS_AF=0.0869;AA=C|||;VT=SNP
7	133800911	rs28522825	G	A	100	PASS	AC=857;AF=0.171126;AN=5008;NS=2504;DP=15064;EAS_AF=0.1696;AMR_AF=0.1081;AFR_AF=0.3722;EUR_AF=0.0338;SAS_AF=0.0869;AA=G|||;VT=SNP
7	133801829	rs2346277	G	A	100	PASS	AC=4067;AF=0.812101;AN=5008;NS=2504;DP=17327;EAS_AF=0.8869;AMR_AF=0.8271;AFR_AF=0.9244;EUR_AF=0.7087;SAS_AF=0.6789;AA=A|||;VT=SNP
7	133802720	rs146097216	A	G	100	PASS	AC=23;AF=0.00459265;AN=5008;NS=2504;DP=20115;EAS_AF=0;AMR_AF=0.0072;AFR_AF=0;EUR_AF=0.0109;SAS_AF=0.0072;AA=A|||;VT=SNP
7	133802799	rs6969122	A	G	100	PASS	AC=879;AF=0.175519;AN=5008;NS=2504;DP=21171;EAS_AF=0.1716;AMR_AF=0.111;AFR_AF=0.3775;EUR_AF=0.0417;SAS_AF=0.09;AA=A|||;VT=SNP
7	133802806	rs6951526	T	G	100	PASS	AC=859;AF=0.171526;AN=5008;NS=2504;DP=21128;EAS_AF=0.1706;AMR_AF=0.1081;AFR_AF=0.3729;EUR_AF=0.0338;SAS_AF=0.0869;AA=T|||;VT=SNP
7	133803962	rs6957144	T	C	100	PASS	AC=4730;AF=0.944489;AN=5008;NS=2504;DP=20063;EAS_AF=0.999;AMR_AF=0.8991;AFR_AF=0.9962;EUR_AF=0.838;SAS_AF=0.9601;AA=T|||;VT=SNP
7	133804432	rs13438086	T	G	100	PASS	AC=862;AF=0.172125;AN=5008;NS=2504;DP=19336;EAS_AF=0.1706;AMR_AF=0.1081;AFR_AF=0.3752;EUR_AF=0.0338;SAS_AF=0.0869;AA=T|||;VT=SNP
7	133805692	rs73724435	T	C	100	PASS	AC=747;AF=0.149161;AN=5008;NS=2504;DP=22819;EAS_AF=0.1706;AMR_AF=0.0922;AFR_AF=0.2988;EUR_AF=0.0308;SAS_AF=0.0869;AA=T|||;VT=SNP
7	133805771	rs73724436	C	T	100	PASS	AC=863;AF=0.172324;AN=5008;NS=2504;DP=21170;EAS_AF=0.1706;AMR_AF=0.1081;AFR_AF=0.3759;EUR_AF=0.0338;SAS_AF=0.0869;AA=C|||;VT=SNP
7	133805906	rs13328348	A	G	100	PASS	AC=1045;AF=0.208666;AN=5008;NS=2504;DP=20159;EAS_AF=0.1716;AMR_AF=0.1196;AFR_AF=0.5023;EUR_AF=0.0368;SAS_AF=0.09;AA=a|||;VT=SNP
7	133805965	rs13328349	A	T	100	PASS	AC=863;AF=0.172324;AN=5008;NS=2504;DP=22125;EAS_AF=0.1706;AMR_AF=0.1081;AFR_AF=0.3759;EUR_AF=0.0338;SAS_AF=0.0869;AA=A|||;VT=SNP
7	133806244	rs13328341	T	C	100	PASS	AC=1042;AF=0.208067;AN=5008;NS=2504;DP=19298;EAS_AF=0.1716;AMR_AF=0.1167;AFR_AF=0.5015;EUR_AF=0.0368;SAS_AF=0.09;AA=C|||;VT=SNP
7	133806532	rs7341421	C	T	100	PASS	AC=1046;AF=0.208866;AN=5008;NS=2504;DP=18906;EAS_AF=0.1716;AMR_AF=0.1182;AFR_AF=0.5038;EUR_AF=0.0368;SAS_AF=0.09;AA=T|||;VT=SNP
7	133806767	rs7341443	C	T	100	PASS	AC=872;AF=0.174121;AN=5008;NS=2504;DP=16304;EAS_AF=0.1706;AMR_AF=0.1081;AFR_AF=0.3797;EUR_AF=0.0348;SAS_AF=0.09;AA=C|||;VT=SNP
7	133807169	rs6953316	A	G	100	PASS	AC=4066;AF=0.811901;AN=5008;NS=2504;DP=21278;EAS_AF=0.8869;AMR_AF=0.8271;AFR_AF=0.9236;EUR_AF=0.7097;SAS_AF=0.6779;AA=G|||;VT=SNP
7	133807365	rs11975754	G	T	100	PASS	AC=1045;AF=0.208666;AN=5008;NS=2504;DP=20686;EAS_AF=0.1716;AMR_AF=0.1182;AFR_AF=0.503;EUR_AF=0.0368;SAS_AF=0.09;AA=T|||;VT=SNP
7	133808006	rs10085876	A	G	100	PASS	AC=1045;AF=0.208666;AN=5008;NS=2504;DP=18995;EAS_AF=0.1716;AMR_AF=0.1182;AFR_AF=0.503;EUR_AF=0.0368;SAS_AF=0.09;AA=G|||;VT=SNP
7	133808007	rs62462545	T	C	100	PASS	AC=27;AF=0.00539137;AN=5008;NS=2504;DP=18990;EAS_AF=0;AMR_AF=0.0115;AFR_AF=0.003;EUR_AF=0.0129;SAS_AF=0.002;AA=T|||;VT=SNP
7	133808508	rs6467518	A	G	100	PASS	AC=863;AF=0.172324;AN=5008;NS=2504;DP=20326;EAS_AF=0.1706;AMR_AF=0.1081;AFR_AF=0.3759;EUR_AF=0.0338;SAS_AF=0.0869;AA=A|||;VT=SNP
7	133808792	rs7796290	A	T	100	PASS	AC=876;AF=0.17492;AN=5008;NS=2504;DP=21178;EAS_AF=0.1726;AMR_AF=0.111;AFR_AF=0.3797;EUR_AF=0.0348;SAS_AF=0.09;AA=A|||;VT=SNP
7	133810818	rs12707136	C	T	100	PASS	AC=2539;AF=0.506989;AN=5008;NS=2504;DP=17736;EAS_AF=0.4762;AMR_AF=0.6585;AFR_AF=0.4319;EUR_AF=0.5586;SAS_AF=0.4796;AA=C|||;VT=SNP
7	133811062	rs117770221	G	A	100	PASS	AC=17;AF=0.00339457;AN=5008;NS=2504;DP=18026;EAS_AF=0;AMR_AF=0.0014;AFR_AF=0.0023;EUR_AF=0.0109;SAS_AF=0.002;AA=G|||;VT=SNP
7	133811329	rs418797	C	T	100	PASS	AC=3769;AF=0.752596;AN=5008;NS=2504;DP=20294;EAS_AF=0.7103;AMR_AF=0.8588;AFR_AF=0.6127;EUR_AF=0.8678;SAS_AF=0.7914;AA=C|||;VT=SNP
7	133811337	rs141402510	T	A	100	PASS	AC=37;AF=0.00738818;AN=5008;NS=2504;DP=20108;EAS_AF=0;AMR_AF=0.0086;AFR_AF=0.0008;EUR_AF=0.0239;SAS_AF=0.0061;AA=T|||;VT=SNP
7	133814659	rs55861416	C	A	100	PASS	AC=913;AF=0.182308;AN=5008;NS=2504;DP=20856;EAS_AF=0.3284;AMR_AF=0.1643;AFR_AF=0.1657;EUR_AF=0.0815;SAS_AF=0.1708;AA=A|||;VT=SNP
7	133815048	rs11978174	C	G	100	PASS	AC=920;AF=0.183706;AN=5008;NS=2504;DP=17201;EAS_AF=0.3343;AMR_AF=0.1643;AFR_AF=0.1664;EUR_AF=0.0815;SAS_AF=0.1708;AA=-|||;VT=SNP
7	133815049	rs1222398	C	A	100	PASS	AC=3945;AF=0.78774;AN=5008;NS=2504;DP=17163;EAS_AF=0.6647;AMR_AF=0.8343;AFR_AF=0.7269;EUR_AF=0.9185;SAS_AF=0.8292;AA=C|||;VT=SNP
7	133815391	rs11971451	A	G	100	PASS	AC=898;AF=0.179313;AN=5008;NS=2504;DP=19495;EAS_AF=0.3145;AMR_AF=0.1643;AFR_AF=0.1657;EUR_AF=0.0815;SAS_AF=0.1697;AA=A|||;VT=SNP
7	133815851	rs17167448	C	T	100	PASS	AC=920;AF=0.183706;AN=5008;NS=2504;DP=17492;EAS_AF=0.3343;AMR_AF=0.1643;AFR_AF=0.1664;EUR_AF=0.0815;SAS_AF=0.1708;AA=C|||;VT=SNP
7	133815874	rs73454633	T	C	100	PASS	AC=920;AF=0.183706;AN=5008;NS=2504;DP=17193;EAS_AF=0.3343;AMR_AF=0.1643;AFR_AF=0.1664;EUR_AF=0.0815;SAS_AF=0.1708;AA=T|||;VT=SNP
7	133816269	rs448323	G	A	100	PASS	AC=3945;AF=0.78774;AN=5008;NS=2504;DP=18704;EAS_AF=0.6657;AMR_AF=0.8343;AFR_AF=0.7262;EUR_AF=0.9185;SAS_AF=0.8292;AA=G|||;VT=SNP
7	133816668	rs74624125	C	T	100	PASS	AC=814;AF=0.16254;AN=5008;NS=2504;DP=20355;EAS_AF=0.3284;AMR_AF=0.1571;AFR_AF=0.0976;EUR_AF=0.0805;SAS_AF=0.1677;AA=C|||;VT=SNP
7	133817662	rs74828035	A	G	100	PASS	AC=921;AF=0.183906;AN=5008;NS=2504;DP=21881;EAS_AF=0.3313;AMR_AF=0.1643;AFR_AF=0.1694;EUR_AF=0.0815;SAS_AF=0.1708;AA=A|||;VT=SNP
7	133817665	rs1222399	C	T	100	PASS	AC=3940;AF=0.786741;AN=5008;NS=2504;DP=21818;EAS_AF=0.6706;AMR_AF=0.8343;AFR_AF=0.7186;EUR_AF=0.9185;SAS_AF=0.8292;AA=C|||;VT=SNP
7	133818412	rs73454641	T	C	100	PASS	AC=920;AF=0.183706;AN=5008;NS=2504;DP=20285;EAS_AF=0.3304;AMR_AF=0.1643;AFR_AF=0.1702;EUR_AF=0.0815;SAS_AF=0.1697;AA=T|||;VT=SNP
7	133818416	rs78696036	T	C	100	PASS	AC=921;AF=0.183906;AN=5008;NS=2504;DP=20630;EAS_AF=0.3304;AMR_AF=0.1643;AFR_AF=0.1702;EUR_AF=0.0825;SAS_AF=0.1697;AA=T|||;VT=SNP
7	133818424	rs17167451	G	C	100	PASS	AC=921;AF=0.183906;AN=5008;NS=2504;DP=21014;EAS_AF=0.3304;AMR_AF=0.1643;AFR_AF=0.1702;EUR_AF=0.0825;SAS_AF=0.1697;AA=G|||;VT=SNP
7	133818555	rs73454642	G	A	100	PASS	AC=920;AF=0.183706;AN=5008;NS=2504;DP=18249;EAS_AF=0.3304;AMR_AF=0.1643;AFR_AF=0.1694;EUR_AF=0.0815;SAS_AF=0.1708;AA=G|||;VT=SNP
7	133818687	rs112823051	T	C	100	PASS	AC=810;AF=0.161741;AN=5008;NS=2504;DP=16568;EAS_AF=0.3294;AMR_AF=0.1571;AFR_AF=0.0938;EUR_AF=0.0805;SAS_AF=0.1677;AA=T|||;VT=SNP
7	133818726	rs73454649	G	C	100	PASS	AC=921;AF=0.183906;AN=5008;NS=2504;DP=17848;EAS_AF=0.3304;AMR_AF=0.1643;AFR_AF=0.1694;EUR_AF=0.0815;SAS_AF=0.1718;AA=G|||;VT=SNP
7	133818754	rs79920245	T	G	100	PASS	AC=921;AF=0.183906;AN=5008;NS=2504;DP=18225;EAS_AF=0.3304;AMR_AF=0.1643;AFR_AF=0.1694;EUR_AF=0.0815;SAS_AF=0.1718;AA=G|||;VT=SNP
7	133818777	rs77206411	T	C	100	PASS	AC=651;AF=0.129992;AN=5008;NS=2504;DP=17180;EAS_AF=0.3294;AMR_AF=0.134;AFR_AF=0.0106;EUR_AF=0.0755;SAS_AF=0.1391;AA=T|||;VT=SNP
7	133818845	rs34060248	C	G	100	PASS	AC=1509;AF=0.301318;AN=5008;NS=2504;DP=20504;EAS_AF=0.1974;AMR_AF=0.4971;AFR_AF=0.1664;EUR_AF=0.4682;SAS_AF=0.2802;AA=C|||;VT=SNP
7	133818890	rs73454651	A	T	100	PASS	AC=810;AF=0.161741;AN=5008;NS=2504;DP=22317;EAS_AF=0.3294;AMR_AF=0.1571;AFR_AF=0.0938;EUR_AF=0.0805;SAS_AF=0.1677;AA=A|||;VT=SNP
7	133818957	rs17167453	T	C	100	PASS	AC=920;AF=0.183706;AN=5008;NS=2504;DP=19339;EAS_AF=0.3304;AMR_AF=0.1643;AFR_AF=0.1694;EUR_AF=0.0815;SAS_AF=0.1708;AA=T|||;VT=SNP
7	133819144	rs17167454	T	C	100	PASS	AC=922;AF=0.184105;AN=5008;NS=2504;DP=21384;EAS_AF=0.3313;AMR_AF=0.1643;AFR_AF=0.1694;EUR_AF=0.0815;SAS_AF=0.1718;AA=T|||;VT=SNP
7	133819180	rs17167455	G	A	100	PASS	AC=922;AF=0.184105;AN=5008;NS=2504;DP=22107;EAS_AF=0.3313;AMR_AF=0.1643;AFR_AF=0.1694;EUR_AF=0.0815;SAS_AF=0.1718;AA=A|||;VT=SNP
7	133819190	rs77776806	A	G	100	PASS	AC=922;AF=0.184105;AN=5008;NS=2504;DP=22262;EAS_AF=0.3313;AMR_AF=0.1643;AFR_AF=0.1694;EUR_AF=0.0815;SAS_AF=0.1718;AA=G|||;VT=SNP
7	133819576	rs17167456	G	A	100	PASS	AC=922;AF=0.184105;AN=5008;NS=2504;DP=20689;EAS_AF=0.3323;AMR_AF=0.1643;AFR_AF=0.1694;EUR_AF=0.0815;SAS_AF=0.1708;AA=G|||;VT=SNP
7	133819640	rs17167457	G	A	100	PASS	AC=780;AF=0.155751;AN=5008;NS=2504;DP=17746;EAS_AF=0.3294;AMR_AF=0.1441;AFR_AF=0.0802;EUR_AF=0.0775;SAS_AF=0.1677;AA=G|||;VT=SNP
7	133819933	rs75223950	G	A	100	PASS	AC=916;AF=0.182907;AN=5008;NS=2504;DP=18683;EAS_AF=0.3304;AMR_AF=0.1643;AFR_AF=0.1664;EUR_AF=0.0815;SAS_AF=0.1708;AA=A|||;VT=SNP
7	133820109	rs73454654	G	A	100	PASS	AC=948;AF=0.189297;AN=5008;NS=2504;DP=16549;EAS_AF=0.3304;AMR_AF=0.1671;AFR_AF=0.1694;EUR_AF=0.0934;SAS_AF=0.1851;AA=G|||;VT=SNP
7	133820749	rs17167459	A	G	100	PASS	AC=890;AF=0.177716;AN=5008;NS=2504;DP=21104;EAS_AF=0.3313;AMR_AF=0.1527;AFR_AF=0.1543;EUR_AF=0.0795;SAS_AF=0.1697;AA=a|||;VT=SNP
7	133820985	rs17167462	G	C	100	PASS	AC=903;AF=0.180312;AN=5008;NS=2504;DP=20542;EAS_AF=0.3304;AMR_AF=0.1643;AFR_AF=0.1566;EUR_AF=0.0815;SAS_AF=0.1708;AA=G|||;VT=SNP
7	133821354	rs73454658	G	C	100	PASS	AC=898;AF=0.179313;AN=5008;NS=2504;DP=19517;EAS_AF=0.3304;AMR_AF=0.1643;AFR_AF=0.1566;EUR_AF=0.0815;SAS_AF=0.1656;AA=C|||;VT=SNP
7	133821538	rs17167464	T	C	100	PASS	AC=898;AF=0.179313;AN=5008;NS=2504;DP=20211;EAS_AF=0.3304;AMR_AF=0.1643;AFR_AF=0.1566;EUR_AF=0.0815;SAS_AF=0.1656;AA=c|||;VT=SNP
7	133821619	rs13246630	A	G	100	PASS	AC=3011;AF=0.601238;AN=5008;NS=2504;DP=18130;EAS_AF=0.4881;AMR_AF=0.6585;AFR_AF=0.7118;EUR_AF=0.6372;SAS_AF=0.4908;AA=A|||;VT=SNP
7	133821642	rs73454662	T	G	100	PASS	AC=890;AF=0.177716;AN=5008;NS=2504;DP=18186;EAS_AF=0.3304;AMR_AF=0.1643;AFR_AF=0.1498;EUR_AF=0.0825;SAS_AF=0.1656;AA=t|||;VT=SNP
7	133822816	rs17828320	C	A	100	PASS	AC=41;AF=0.0081869;AN=5008;NS=2504;DP=20245;EAS_AF=0;AMR_AF=0.0115;AFR_AF=0;EUR_AF=0.0268;SAS_AF=0.0061;AA=C|||;VT=SNP
7	133822850	rs384545	C	T	100	PASS	AC=950;AF=0.189696;AN=5008;NS=2504;DP=18992;EAS_AF=0.1815;AMR_AF=0.1758;AFR_AF=0.0159;EUR_AF=0.2843;SAS_AF=0.3456;AA=C|||;VT=SNP
7	133823008	rs73454664	C	T	100	PASS	AC=805;AF=0.160743;AN=5008;NS=2504;DP=19111;EAS_AF=0.3284;AMR_AF=0.1571;AFR_AF=0.0946;EUR_AF=0.0805;SAS_AF=0.1626;AA=C|||;VT=SNP
7	133823686	rs16874410	A	G	100	PASS	AC=898;AF=0.179313;AN=5008;NS=2504;DP=18237;EAS_AF=0.3304;AMR_AF=0.1643;AFR_AF=0.1566;EUR_AF=0.0815;SAS_AF=0.1656;AA=A|||;VT=SNP
7	133823707	rs16874411	A	G	100	PASS	AC=898;AF=0.179313;AN=5008;NS=2504;DP=18176;EAS_AF=0.3304;AMR_AF=0.1643;AFR_AF=0.1566;EUR_AF=0.0815;SAS_AF=0.1656;AA=A|||;VT=SNP
7	133824117	rs724812	G	C	100	PASS	AC=898;AF=0.179313;AN=5008;NS=2504;DP=17613;EAS_AF=0.3304;AMR_AF=0.1643;AFR_AF=0.1566;EUR_AF=0.0815;SAS_AF=0.1656;AA=C|||;VT=SNP
7	133824418	rs11981906	G	C	100	PASS	AC=903;AF=0.180312;AN=5008;NS=2504;DP=16712;EAS_AF=0.3353;AMR_AF=0.1643;AFR_AF=0.1566;EUR_AF=0.0815;SAS_AF=0.1656;AA=G|||;VT=SNP
7	133824702	rs78839580	G	T	100	PASS	AC=904;AF=0.180511;AN=5008;NS=2504;DP=16423;EAS_AF=0.3363;AMR_AF=0.1643;AFR_AF=0.1566;EUR_AF=0.0815;SAS_AF=0.1656;AA=T|||;VT=SNP
7	133825460	rs17167477	T	C	100	PASS	AC=811;AF=0.161941;AN=5008;NS=2504;DP=18226;EAS_AF=0.3363;AMR_AF=0.1571;AFR_AF=0.093;EUR_AF=0.0805;SAS_AF=0.1626;AA=T|||;VT=SNP
7	133825945	rs442352	T	C	100	PASS	AC=1085;AF=0.216653;AN=5008;NS=2504;DP=20270;EAS_AF=0.2024;AMR_AF=0.1988;AFR_AF=0.0174;EUR_AF=0.338;SAS_AF=0.3885;AA=T|||;VT=SNP
7	133826005	rs17167481	C	T	100	PASS	AC=879;AF=0.175519;AN=5008;NS=2504;DP=18886;EAS_AF=0.3363;AMR_AF=0.1657;AFR_AF=0.1362;EUR_AF=0.0815;SAS_AF=0.1667;AA=T|||;VT=SNP
7	133826401	rs17167482	T	C	100	PASS	AC=761;AF=0.151957;AN=5008;NS=2504;DP=18707;EAS_AF=0.3036;AMR_AF=0.1527;AFR_AF=0.0764;EUR_AF=0.0845;SAS_AF=0.1667;AA=T|||;VT=SNP
7	133826448	rs691130	T	G	100	PASS	AC=1837;AF=0.366813;AN=5008;NS=2504;DP=18390;EAS_AF=0.5;AMR_AF=0.3343;AFR_AF=0.1664;EUR_AF=0.3728;SAS_AF=0.5174;AA=G|||;VT=SNP
7	133826784	rs17167483	C	T	100	PASS	AC=852;AF=0.170128;AN=5008;NS=2504;DP=19098;EAS_AF=0.3194;AMR_AF=0.1455;AFR_AF=0.1445;EUR_AF=0.0785;SAS_AF=0.1626;AA=C|||;VT=SNP
7	133826838	rs17167485	T	C	100	PASS	AC=872;AF=0.174121;AN=5008;NS=2504;DP=18740;EAS_AF=0.3194;AMR_AF=0.1571;AFR_AF=0.1528;EUR_AF=0.0795;SAS_AF=0.1626;AA=C|||;VT=SNP
7	133826860	rs73437216	C	T	100	PASS	AC=872;AF=0.174121;AN=5008;NS=2504;DP=18968;EAS_AF=0.3204;AMR_AF=0.1571;AFR_AF=0.1528;EUR_AF=0.0795;SAS_AF=0.1616;AA=T|||;VT=SNP
7	133826990	rs6947769	T	C	100	PASS	AC=976;AF=0.194888;AN=5008;NS=2504;DP=20455;EAS_AF=0.3204;AMR_AF=0.1614;AFR_AF=0.2133;EUR_AF=0.0865;SAS_AF=0.1759;AA=C|||;VT=SNP
7	133827011	rs17167488	A	G	100	PASS	AC=874;AF=0.174521;AN=5008;NS=2504;DP=20692;EAS_AF=0.3214;AMR_AF=0.1585;AFR_AF=0.152;EUR_AF=0.0795;SAS_AF=0.1626;AA=G|||;VT=SNP
7	133827045	rs17167490	C	T	100	PASS	AC=873;AF=0.174321;AN=5008;NS=2504;DP=21138;EAS_AF=0.3204;AMR_AF=0.1585;AFR_AF=0.152;EUR_AF=0.0795;SAS_AF=0.1626;AA=C|||;VT=SNP
7	133827457	rs7782175	T	C	100	PASS	AC=3049;AF=0.608826;AN=5008;NS=2504;DP=17829;EAS_AF=0.495;AMR_AF=0.67;AFR_AF=0.739;EUR_AF=0.6332;SAS_AF=0.4816;AA=T|||;VT=SNP
7	133827556	rs2859809	G	A	100	PASS	AC=877;AF=0.17512;AN=5008;NS=2504;DP=16438;EAS_AF=0.3204;AMR_AF=0.1585;AFR_AF=0.1551;EUR_AF=0.0795;SAS_AF=0.1626;AA=G|||;VT=SNP
7	133827579	rs17167491	A	G	100	PASS	AC=877;AF=0.17512;AN=5008;NS=2504;DP=16704;EAS_AF=0.3204;AMR_AF=0.1585;AFR_AF=0.1551;EUR_AF=0.0795;SAS_AF=0.1626;AA=G|||;VT=SNP
7	133828021	rs17167492	G	A	100	PASS	AC=841;AF=0.167931;AN=5008;NS=2504;DP=17525;EAS_AF=0.3204;AMR_AF=0.1571;AFR_AF=0.1293;EUR_AF=0.0785;SAS_AF=0.1626;AA=G|||;VT=SNP
7	133828356	rs17167493	T	C	100	PASS	AC=883;AF=0.176318;AN=5008;NS=2504;DP=17334;EAS_AF=0.3264;AMR_AF=0.1585;AFR_AF=0.1551;EUR_AF=0.0795;SAS_AF=0.1626;AA=T|||;VT=SNP
7	133828729	rs73437224	T	C	100	PASS	AC=880;AF=0.175719;AN=5008;NS=2504;DP=20488;EAS_AF=0.3274;AMR_AF=0.1585;AFR_AF=0.152;EUR_AF=0.0795;SAS_AF=0.1626;AA=T|||;VT=SNP
7	133828850	rs4142397	A	G	100	PASS	AC=882;AF=0.176118;AN=5008;NS=2504;DP=20822;EAS_AF=0.3264;AMR_AF=0.1585;AFR_AF=0.1543;EUR_AF=0.0795;SAS_AF=0.1626;AA=G|||;VT=SNP
7	133828874	rs73159150	G	A	100	PASS	AC=44;AF=0.00878594;AN=5008;NS=2504;DP=20804;EAS_AF=0.001;AMR_AF=0.0173;AFR_AF=0.0015;EUR_AF=0.0268;SAS_AF=0.002;AA=G|||;VT=SNP
7	133828906	rs34963814	G	A	100	PASS	AC=965;AF=0.192692;AN=5008;NS=2504;DP=20310;EAS_AF=0.1855;AMR_AF=0.17;AFR_AF=0.0174;EUR_AF=0.2873;SAS_AF=0.3558;AA=G|||;VT=SNP
7	133829174	rs112912364	A	G	100	PASS	AC=879;AF=0.175519;AN=5008;NS=2504;DP=15948;EAS_AF=0.3264;AMR_AF=0.1585;AFR_AF=0.152;EUR_AF=0.0795;SAS_AF=0.1626;AA=G|||;VT=SNP
7	133829684	rs113142436	C	T	100	PASS	AC=114;AF=0.0227636;AN=5008;NS=2504;DP=17717;EAS_AF=0;AMR_AF=0.0965;AFR_AF=0;EUR_AF=0.0159;SAS_AF=0.0317;AA=C|||;VT=SNP
7	133829691	rs7796327	T	C	100	PASS	AC=878;AF=0.175319;AN=5008;NS=2504;DP=17895;EAS_AF=0.3264;AMR_AF=0.1571;AFR_AF=0.152;EUR_AF=0.0795;SAS_AF=0.1626;AA=C|||;VT=SNP
7	133829783	rs7777247	A	C	100	PASS	AC=878;AF=0.175319;AN=5008;NS=2504;DP=17364;EAS_AF=0.3264;AMR_AF=0.1585;AFR_AF=0.152;EUR_AF=0.0785;SAS_AF=0.1626;AA=A|||;VT=SNP
7	133829889	rs511411	G	A	100	PASS	AC=964;AF=0.192492;AN=5008;NS=2504;DP=17225;EAS_AF=0.1855;AMR_AF=0.17;AFR_AF=0.0166;EUR_AF=0.2873;SAS_AF=0.3558;AA=G|||;VT=SNP
7	133830008	rs79859491	C	T	100	PASS	AC=878;AF=0.175319;AN=5008;NS=2504;DP=18064;EAS_AF=0.3264;AMR_AF=0.1571;AFR_AF=0.152;EUR_AF=0.0795;SAS_AF=0.1626;AA=C|||;VT=SNP
7	133830291	rs113520200	C	T	100	PASS	AC=840;AF=0.167732;AN=5008;NS=2504;DP=19013;EAS_AF=0.3244;AMR_AF=0.1556;AFR_AF=0.1263;EUR_AF=0.0785;SAS_AF=0.1626;AA=C|||;VT=SNP
7	133830294	rs58535034	C	T	100	PASS	AC=876;AF=0.17492;AN=5008;NS=2504;DP=19100;EAS_AF=0.3244;AMR_AF=0.1571;AFR_AF=0.152;EUR_AF=0.0795;SAS_AF=0.1626;AA=C|||;VT=SNP
7	133830385	rs16874415	T	C	100	PASS	AC=880;AF=0.175719;AN=5008;NS=2504;DP=19964;EAS_AF=0.3264;AMR_AF=0.1585;AFR_AF=0.152;EUR_AF=0.0805;SAS_AF=0.1626;AA=T|||;VT=SNP
7	133830553	rs17167496	C	A	100	PASS	AC=843;AF=0.168331;AN=5008;NS=2504;DP=19768;EAS_AF=0.3264;AMR_AF=0.1571;AFR_AF=0.1263;EUR_AF=0.0785;SAS_AF=0.1626;AA=C|||;VT=SNP
7	133830628	rs17167498	T	C	100	PASS	AC=880;AF=0.175719;AN=5008;NS=2504;DP=20891;EAS_AF=0.3264;AMR_AF=0.1585;AFR_AF=0.1528;EUR_AF=0.0795;SAS_AF=0.1626;AA=T|||;VT=SNP
7	133830843	rs1222405	A	G	100	PASS	AC=1018;AF=0.203275;AN=5008;NS=2504;DP=17486;EAS_AF=0.1855;AMR_AF=0.17;AFR_AF=0.0567;EUR_AF=0.2883;SAS_AF=0.3558;AA=A|||;VT=SNP
7	133830889	rs61144647	T	C	100	PASS	AC=879;AF=0.175519;AN=5008;NS=2504;DP=17696;EAS_AF=0.3264;AMR_AF=0.1585;AFR_AF=0.152;EUR_AF=0.0795;SAS_AF=0.1626;AA=T|||;VT=SNP
7	133830898	rs1222406	G	A	100	PASS	AC=965;AF=0.192692;AN=5008;NS=2504;DP=17439;EAS_AF=0.1855;AMR_AF=0.17;AFR_AF=0.0166;EUR_AF=0.2893;SAS_AF=0.3548;AA=G|||;VT=SNP
7	133831331	rs74614696	A	G	100	PASS	AC=39;AF=0.00778754;AN=5008;NS=2504;DP=16964;EAS_AF=0;AMR_AF=0.0115;AFR_AF=0;EUR_AF=0.0278;SAS_AF=0.0031;AA=A|||;VT=SNP
7	133831483	rs17167501	G	A	100	PASS	AC=874;AF=0.174521;AN=5008;NS=2504;DP=15340;EAS_AF=0.3214;AMR_AF=0.1585;AFR_AF=0.152;EUR_AF=0.0795;SAS_AF=0.1626;AA=A|||;VT=SNP
7	133831588	rs17167502	T	A	100	PASS	AC=879;AF=0.175519;AN=5008;NS=2504;DP=14808;EAS_AF=0.3264;AMR_AF=0.1585;AFR_AF=0.152;EUR_AF=0.0795;SAS_AF=0.1626;AA=A|||;VT=SNP
7	133831842	rs17167503	A	G	100	PASS	AC=879;AF=0.175519;AN=5008;NS=2504;DP=17295;EAS_AF=0.3264;AMR_AF=0.1585;AFR_AF=0.152;EUR_AF=0.0795;SAS_AF=0.1626;AA=A|||;VT=SNP
7	133831966	rs55716381	G	A	100	PASS	AC=874;AF=0.174521;AN=5008;NS=2504;DP=15990;EAS_AF=0.3214;AMR_AF=0.1585;AFR_AF=0.152;EUR_AF=0.0795;SAS_AF=0.1626;AA=G|||;VT=SNP
7	133832017	rs572910	C	A	100	PASS	AC=4086;AF=0.815895;AN=5008;NS=2504;DP=15856;EAS_AF=0.6736;AMR_AF=0.8401;AFR_AF=0.8162;EUR_AF=0.9205;SAS_AF=0.8374;AA=A|||;VT=SNP
7	133832045	rs55781741	G	A	100	PASS	AC=880;AF=0.175719;AN=5008;NS=2504;DP=16064;EAS_AF=0.3274;AMR_AF=0.1585;AFR_AF=0.152;EUR_AF=0.0795;SAS_AF=0.1626;AA=G|||;VT=SNP
7	133832061	rs6964432	G	A	100	PASS	AC=3061;AF=0.611222;AN=5008;NS=2504;DP=16189;EAS_AF=0.4881;AMR_AF=0.67;AFR_AF=0.7542;EUR_AF=0.6322;SAS_AF=0.4816;AA=G|||;VT=SNP
7	133832182	rs55980630	C	T	100	PASS	AC=843;AF=0.168331;AN=5008;NS=2504;DP=13489;EAS_AF=0.3264;AMR_AF=0.1571;AFR_AF=0.1263;EUR_AF=0.0785;SAS_AF=0.1626;AA=C|||;VT=SNP
7	133832540	rs10453018	T	C	100	PASS	AC=879;AF=0.175519;AN=5008;NS=2504;DP=16823;EAS_AF=0.3264;AMR_AF=0.1585;AFR_AF=0.152;EUR_AF=0.0795;SAS_AF=0.1626;AA=C|||;VT=SNP
7	133832548	rs183267810	C	T	100	PASS	AC=20;AF=0.00399361;AN=5008;NS=2504;DP=16925;EAS_AF=0;AMR_AF=0.0072;AFR_AF=0;EUR_AF=0.008;SAS_AF=0.0072;AA=C|||;VT=SNP
7	133832610	rs187934097	C	G	100	PASS	AC=9;AF=0.00179712;AN=5008;NS=2504;DP=15889;EAS_AF=0;AMR_AF=0;AFR_AF=0.0008;EUR_AF=0.008;SAS_AF=0;AA=C|||;VT=SNP
7	133832793	rs112268816	C	T	100	PASS	AC=69;AF=0.013778;AN=5008;NS=2504;DP=11241;EAS_AF=0;AMR_AF=0.0317;AFR_AF=0.0008;EUR_AF=0.0348;SAS_AF=0.0112;AA=c|||;VT=SNP
7	133832887	rs10453020	C	A	100	PASS	AC=874;AF=0.174521;AN=5008;NS=2504;DP=16296;EAS_AF=0.3214;AMR_AF=0.1585;AFR_AF=0.152;EUR_AF=0.0795;SAS_AF=0.1626;AA=C|||;VT=SNP
7	133833551	rs2346458	T	C	100	PASS	AC=882;AF=0.176118;AN=5008;NS=2504;DP=15339;EAS_AF=0.3264;AMR_AF=0.1585;AFR_AF=0.1543;EUR_AF=0.0795;SAS_AF=0.1626;AA=C|||;VT=SNP
7	133834054	rs73437253	A	G	100	PASS	AC=879;AF=0.175519;AN=5008;NS=2504;DP=15650;EAS_AF=0.3264;AMR_AF=0.1585;AFR_AF=0.152;EUR_AF=0.0795;SAS_AF=0.1626;AA=G|||;VT=SNP
7	133834522	rs10453021	A	G	100	PASS	AC=874;AF=0.174521;AN=5008;NS=2504;DP=18373;EAS_AF=0.3214;AMR_AF=0.1585;AFR_AF=0.152;EUR_AF=0.0795;SAS_AF=0.1626;AA=G|||;VT=SNP
7	133834799	rs11973601	C	T	100	PASS	AC=874;AF=0.174521;AN=5008;NS=2504;DP=17610;EAS_AF=0.3214;AMR_AF=0.1585;AFR_AF=0.152;EUR_AF=0.0795;SAS_AF=0.1626;AA=C|||;VT=SNP
7	133835085	rs11973675	C	T	100	PASS	AC=874;AF=0.174521;AN=5008;NS=2504;DP=15966;EAS_AF=0.3214;AMR_AF=0.1585;AFR_AF=0.152;EUR_AF=0.0795;SAS_AF=0.1626;AA=C|||;VT=SNP
7	133835580	rs725393	T	G	100	PASS	AC=876;AF=0.17492;AN=5008;NS=2504;DP=17275;EAS_AF=0.3214;AMR_AF=0.1585;AFR_AF=0.152;EUR_AF=0.0795;SAS_AF=0.1646;AA=T|||;VT=SNP
7	133835731	rs725392	T	G	100	PASS	AC=874;AF=0.174521;AN=5008;NS=2504;DP=15798;EAS_AF=0.3214;AMR_AF=0.1585;AFR_AF=0.152;EUR_AF=0.0795;SAS_AF=0.1626;AA=G|||;VT=SNP
7	133835916	rs73159156	A	G	100	PASS	AC=35;AF=0.00698882;AN=5008;NS=2504;DP=14276;EAS_AF=0;AMR_AF=0.0072;AFR_AF=0;EUR_AF=0.0278;SAS_AF=0.002;AA=A|||;VT=SNP
7	133836908	rs28411834	G	C	100	PASS	AC=880;AF=0.175719;AN=5008;NS=2504;DP=16220;EAS_AF=0.3264;AMR_AF=0.1585;AFR_AF=0.1528;EUR_AF=0.0795;SAS_AF=0.1626;AA=C|||;VT=SNP
7	133836976	rs28612481	C	T	100	PASS	AC=879;AF=0.175519;AN=5008;NS=2504;DP=17100;EAS_AF=0.3264;AMR_AF=0.1585;AFR_AF=0.152;EUR_AF=0.0795;SAS_AF=0.1626;AA=C|||;VT=SNP
7	133836996	rs28409396	A	G	100	PASS	AC=843;AF=0.168331;AN=5008;NS=2504;DP=16805;EAS_AF=0.3264;AMR_AF=0.1571;AFR_AF=0.1263;EUR_AF=0.0785;SAS_AF=0.1626;AA=A|||;VT=SNP
7	133837091	rs28830254	G	A	100	PASS	AC=879;AF=0.175519;AN=5008;NS=2504;DP=16312;EAS_AF=0.3264;AMR_AF=0.1585;AFR_AF=0.152;EUR_AF=0.0795;SAS_AF=0.1626;AA=G|||;VT=SNP
7	133837233	rs28729293	C	T	100	PASS	AC=845;AF=0.16873;AN=5008;NS=2504;DP=18445;EAS_AF=0.3264;AMR_AF=0.1571;AFR_AF=0.1263;EUR_AF=0.0805;SAS_AF=0.1626;AA=C|||;VT=SNP
7	133837300	rs6953590	C	T	100	PASS	AC=3961;AF=0.790935;AN=5008;NS=2504;DP=18513;EAS_AF=0.8145;AMR_AF=0.8285;AFR_AF=0.9221;EUR_AF=0.7117;SAS_AF=0.6442;AA=T|||;VT=SNP
7	133837789	rs56383670	G	C	100	PASS	AC=843;AF=0.168331;AN=5008;NS=2504;DP=14101;EAS_AF=0.3264;AMR_AF=0.1571;AFR_AF=0.1263;EUR_AF=0.0785;SAS_AF=0.1626;AA=G|||;VT=SNP
7	133837932	rs60094347	A	C	100	PASS	AC=879;AF=0.175519;AN=5008;NS=2504;DP=11751;EAS_AF=0.3264;AMR_AF=0.1585;AFR_AF=0.152;EUR_AF=0.0795;SAS_AF=0.1626;AA=C|||;VT=SNP
7	133838607	rs56277524	C	T	100	PASS	AC=880;AF=0.175719;AN=5008;NS=2504;DP=18679;EAS_AF=0.3264;AMR_AF=0.1585;AFR_AF=0.152;EUR_AF=0.0805;SAS_AF=0.1626;AA=C|||;VT=SNP
7	133838608	rs117898670	T	C	100	PASS	AC=31;AF=0.0061901;AN=5008;NS=2504;DP=18744;EAS_AF=0.001;AMR_AF=0.0043;AFR_AF=0;EUR_AF=0.0239;SAS_AF=0.0031;AA=T|||;VT=SNP
7	133838719	rs17167512	A	C	100	PASS	AC=879;AF=0.175519;AN=5008;NS=2504;DP=19728;EAS_AF=0.3264;AMR_AF=0.1585;AFR_AF=0.152;EUR_AF=0.0795;SAS_AF=0.1626;AA=A|||;VT=SNP
7	133839197	rs1222411	C	T	100	PASS	AC=4095;AF=0.817692;AN=5008;NS=2504;DP=18718;EAS_AF=0.6736;AMR_AF=0.8401;AFR_AF=0.8222;EUR_AF=0.9205;SAS_AF=0.8384;AA=C|||;VT=SNP
7	133839367	rs73437270	C	T	100	PASS	AC=878;AF=0.175319;AN=5008;NS=2504;DP=21791;EAS_AF=0.3264;AMR_AF=0.1585;AFR_AF=0.152;EUR_AF=0.0795;SAS_AF=0.1616;AA=T|||;VT=SNP
7	133839584	rs6964460	A	C	100	PASS	AC=3932;AF=0.785144;AN=5008;NS=2504;DP=21091;EAS_AF=0.8145;AMR_AF=0.8285;AFR_AF=0.9002;EUR_AF=0.7117;SAS_AF=0.6442;AA=C|||;VT=SNP
7	133839819	rs998303	G	C	100	PASS	AC=878;AF=0.175319;AN=5008;NS=2504;DP=20024;EAS_AF=0.3264;AMR_AF=0.1585;AFR_AF=0.152;EUR_AF=0.0795;SAS_AF=0.1616;AA=G|||;VT=SNP
7	133839961	rs997316	A	T	100	PASS	AC=2833;AF=0.565695;AN=5008;NS=2504;DP=19929;EAS_AF=0.4881;AMR_AF=0.6643;AFR_AF=0.5991;EUR_AF=0.6252;SAS_AF=0.4693;AA=A|||;VT=SNP
7	133840015	rs10488425	A	C	100	PASS	AC=878;AF=0.175319;AN=5008;NS=2504;DP=20000;EAS_AF=0.3264;AMR_AF=0.1585;AFR_AF=0.152;EUR_AF=0.0795;SAS_AF=0.1616;AA=C|||;VT=SNP
7	133840530	rs17167516	A	G	100	PASS	AC=878;AF=0.175319;AN=5008;NS=2504;DP=18593;EAS_AF=0.3264;AMR_AF=0.1585;AFR_AF=0.152;EUR_AF=0.0795;SAS_AF=0.1616;AA=A|||;VT=SNP
7	133840636	rs55948110	T	A	100	PASS	AC=105;AF=0.0209665;AN=5008;NS=2504;DP=18798;EAS_AF=0;AMR_AF=0.0937;AFR_AF=0;EUR_AF=0.0109;SAS_AF=0.0297;AA=T|||;VT=SNP
7	133840647	rs1561111	G	A	100	PASS	AC=3961;AF=0.790935;AN=5008;NS=2504;DP=18678;EAS_AF=0.8145;AMR_AF=0.8285;AFR_AF=0.9221;EUR_AF=0.7117;SAS_AF=0.6442;AA=A|||;VT=SNP
7	133840652	rs1561112	T	C	100	PASS	AC=1786;AF=0.356629;AN=5008;NS=2504;DP=18669;EAS_AF=0.244;AMR_AF=0.5058;AFR_AF=0.3343;EUR_AF=0.4712;SAS_AF=0.2791;AA=T|||;VT=SNP
7	133840878	rs80248120	T	C	100	PASS	AC=89;AF=0.0177716;AN=5008;NS=2504;DP=17264;EAS_AF=0.001;AMR_AF=0.013;AFR_AF=0.003;EUR_AF=0.0447;SAS_AF=0.0307;AA=T|||;VT=SNP
7	133841028	rs55763925	A	G	100	PASS	AC=873;AF=0.174321;AN=5008;NS=2504;DP=16975;EAS_AF=0.3214;AMR_AF=0.1585;AFR_AF=0.152;EUR_AF=0.0795;SAS_AF=0.1616;AA=G|||;VT=SNP
7	133841119	rs56355527	C	T	100	PASS	AC=874;AF=0.174521;AN=5008;NS=2504;DP=16787;EAS_AF=0.3214;AMR_AF=0.1585;AFR_AF=0.152;EUR_AF=0.0795;SAS_AF=0.1626;AA=C|||;VT=SNP
7	133841258	rs17167517	A	G	100	PASS	AC=876;AF=0.17492;AN=5008;NS=2504;DP=15963;EAS_AF=0.3214;AMR_AF=0.1585;AFR_AF=0.1543;EUR_AF=0.0795;SAS_AF=0.1616;AA=G|||;VT=SNP
7	133841292	rs56029115	A	G	100	PASS	AC=873;AF=0.174321;AN=5008;NS=2504;DP=15760;EAS_AF=0.3214;AMR_AF=0.1585;AFR_AF=0.152;EUR_AF=0.0795;SAS_AF=0.1616;AA=G|||;VT=SNP
7	133841537	rs17167518	A	G	100	PASS	AC=878;AF=0.175319;AN=5008;NS=2504;DP=19681;EAS_AF=0.3264;AMR_AF=0.1585;AFR_AF=0.152;EUR_AF=0.0795;SAS_AF=0.1616;AA=G|||;VT=SNP
7	133842071	rs7784775	A	C	100	PASS	AC=873;AF=0.174321;AN=5008;NS=2504;DP=18696;EAS_AF=0.3214;AMR_AF=0.1585;AFR_AF=0.152;EUR_AF=0.0795;SAS_AF=0.1616;AA=A|||;VT=SNP
7	133842101	rs7804062	T	G	100	PASS	AC=874;AF=0.174521;AN=5008;NS=2504;DP=18058;EAS_AF=0.3214;AMR_AF=0.1585;AFR_AF=0.152;EUR_AF=0.0795;SAS_AF=0.1626;AA=T|||;VT=SNP
7	133842122	rs7785278	G	A	100	PASS	AC=874;AF=0.174521;AN=5008;NS=2504;DP=18317;EAS_AF=0.3214;AMR_AF=0.1585;AFR_AF=0.152;EUR_AF=0.0795;SAS_AF=0.1626;AA=G|||;VT=SNP
7	133842202	rs7804212	T	C	100	PASS	AC=881;AF=0.175919;AN=5008;NS=2504;DP=20417;EAS_AF=0.3264;AMR_AF=0.1585;AFR_AF=0.1543;EUR_AF=0.0795;SAS_AF=0.1616;AA=C|||;VT=SNP
7	133842221	rs7785445	G	T	100	PASS	AC=837;AF=0.167133;AN=5008;NS=2504;DP=20110;EAS_AF=0.3214;AMR_AF=0.1571;AFR_AF=0.1263;EUR_AF=0.0785;SAS_AF=0.1616;AA=G|||;VT=SNP
7	133842345	rs57390841	T	C	100	PASS	AC=825;AF=0.164736;AN=5008;NS=2504;DP=16020;EAS_AF=0.3204;AMR_AF=0.1758;AFR_AF=0.0908;EUR_AF=0.1004;SAS_AF=0.1626;AA=C|||;VT=SNP
7	133842383	rs6467519	A	C	100	PASS	AC=4003;AF=0.799321;AN=5008;NS=2504;DP=15143;EAS_AF=0.8145;AMR_AF=0.853;AFR_AF=0.9213;EUR_AF=0.7336;SAS_AF=0.6483;AA=C|||;VT=SNP
7	133842556	rs7785919	G	A	100	PASS	AC=872;AF=0.174121;AN=5008;NS=2504;DP=15091;EAS_AF=0.3214;AMR_AF=0.1571;AFR_AF=0.152;EUR_AF=0.0795;SAS_AF=0.1616;AA=A|||;VT=SNP
7	133842560	rs7785920	G	A	100	PASS	AC=872;AF=0.174121;AN=5008;NS=2504;DP=15043;EAS_AF=0.3214;AMR_AF=0.1571;AFR_AF=0.152;EUR_AF=0.0795;SAS_AF=0.1616;AA=G|||;VT=SNP
7	133842568	rs7785545	A	G	100	PASS	AC=873;AF=0.174321;AN=5008;NS=2504;DP=15644;EAS_AF=0.3214;AMR_AF=0.1585;AFR_AF=0.152;EUR_AF=0.0795;SAS_AF=0.1616;AA=G|||;VT=SNP
7	133843460	rs17167525	T	C	100	PASS	AC=876;AF=0.17492;AN=5008;NS=2504;DP=16443;EAS_AF=0.3234;AMR_AF=0.1585;AFR_AF=0.1528;EUR_AF=0.0795;SAS_AF=0.1616;AA=T|||;VT=SNP
7	133843505	rs17167527	A	G	100	PASS	AC=877;AF=0.17512;AN=5008;NS=2504;DP=17236;EAS_AF=0.3244;AMR_AF=0.1585;AFR_AF=0.1528;EUR_AF=0.0795;SAS_AF=0.1616;AA=A|||;VT=SNP
7	133843530	rs16874427	A	C	100	PASS	AC=877;AF=0.17512;AN=5008;NS=2504;DP=17451;EAS_AF=0.3244;AMR_AF=0.1585;AFR_AF=0.1528;EUR_AF=0.0795;SAS_AF=0.1616;AA=A|||;VT=SNP
7	133843542	rs17761994	A	G	100	PASS	AC=103;AF=0.0205671;AN=5008;NS=2504;DP=17348;EAS_AF=0;AMR_AF=0.0288;AFR_AF=0.0023;EUR_AF=0.0736;SAS_AF=0.0061;AA=A|||;VT=SNP
7	133843614	rs413941	A	T	100	PASS	AC=3326;AF=0.664137;AN=5008;NS=2504;DP=17924;EAS_AF=0.7232;AMR_AF=0.7709;AFR_AF=0.6815;EUR_AF=0.6213;SAS_AF=0.5481;AA=T|||;VT=SNP
7	133843638	rs423455	C	A	100	PASS	AC=4013;AF=0.801318;AN=5008;NS=2504;DP=18128;EAS_AF=0.6746;AMR_AF=0.8386;AFR_AF=0.7685;EUR_AF=0.9115;SAS_AF=0.8364;AA=C|||;VT=SNP
7	133844004	rs59385814	C	T	100	PASS	AC=844;AF=0.16853;AN=5008;NS=2504;DP=17122;EAS_AF=0.3244;AMR_AF=0.1585;AFR_AF=0.1278;EUR_AF=0.0795;SAS_AF=0.1616;AA=C|||;VT=SNP
7	133844031	rs79223719	A	G	100	PASS	AC=842;AF=0.168131;AN=5008;NS=2504;DP=14778;EAS_AF=0.3234;AMR_AF=0.1585;AFR_AF=0.1271;EUR_AF=0.0795;SAS_AF=0.1616;AA=A|||;VT=SNP
7	133844304	rs56704492	G	A	100	PASS	AC=877;AF=0.17512;AN=5008;NS=2504;DP=17020;EAS_AF=0.3234;AMR_AF=0.1599;AFR_AF=0.1528;EUR_AF=0.0795;SAS_AF=0.1616;AA=G|||;VT=SNP
7	133844405	rs58932368	G	A	100	PASS	AC=877;AF=0.17512;AN=5008;NS=2504;DP=16513;EAS_AF=0.3234;AMR_AF=0.1599;AFR_AF=0.1528;EUR_AF=0.0795;SAS_AF=0.1616;AA=G|||;VT=SNP
7	133844481	rs60886564	G	T	100	PASS	AC=877;AF=0.17512;AN=5008;NS=2504;DP=17682;EAS_AF=0.3234;AMR_AF=0.1599;AFR_AF=0.1528;EUR_AF=0.0795;SAS_AF=0.1616;AA=G|||;VT=SNP
7	133844483	rs56921211	A	G	100	PASS	AC=877;AF=0.17512;AN=5008;NS=2504;DP=17739;EAS_AF=0.3234;AMR_AF=0.1599;AFR_AF=0.1528;EUR_AF=0.0795;SAS_AF=0.1616;AA=A|||;VT=SNP
7	133844568	rs59586797	T	C	100	PASS	AC=877;AF=0.17512;AN=5008;NS=2504;DP=19588;EAS_AF=0.3234;AMR_AF=0.1599;AFR_AF=0.1528;EUR_AF=0.0795;SAS_AF=0.1616;AA=C|||;VT=SNP
7	133844681	rs17167530	C	T	100	PASS	AC=877;AF=0.17512;AN=5008;NS=2504;DP=19496;EAS_AF=0.3234;AMR_AF=0.1599;AFR_AF=0.1528;EUR_AF=0.0795;SAS_AF=0.1616;AA=C|||;VT=SNP
7	133844725	rs17167533	A	G	100	PASS	AC=877;AF=0.17512;AN=5008;NS=2504;DP=19378;EAS_AF=0.3234;AMR_AF=0.1599;AFR_AF=0.1528;EUR_AF=0.0795;SAS_AF=0.1616;AA=G|||;VT=SNP
7	133844768	rs55790534	C	A	100	PASS	AC=877;AF=0.17512;AN=5008;NS=2504;DP=19404;EAS_AF=0.3234;AMR_AF=0.1599;AFR_AF=0.1528;EUR_AF=0.0795;SAS_AF=0.1616;AA=A|||;VT=SNP
7	133844990	rs1222396	A	G	100	PASS	AC=728;AF=0.145367;AN=5008;NS=2504;DP=17207;EAS_AF=0.0982;AMR_AF=0.121;AFR_AF=0.1846;EUR_AF=0.1511;SAS_AF=0.1524;AA=A|||;VT=SNP
7	133845007	rs16874428	A	G	100	PASS	AC=841;AF=0.167931;AN=5008;NS=2504;DP=16930;EAS_AF=0.3234;AMR_AF=0.1585;AFR_AF=0.1271;EUR_AF=0.0785;SAS_AF=0.1616;AA=A|||;VT=SNP
7	133845097	rs12670589	C	G	100	PASS	AC=957;AF=0.191094;AN=5008;NS=2504;DP=16725;EAS_AF=0.1855;AMR_AF=0.1585;AFR_AF=0.0197;EUR_AF=0.2763;SAS_AF=0.364;AA=C|||;VT=SNP
7	133845175	rs17167534	T	G	100	PASS	AC=877;AF=0.17512;AN=5008;NS=2504;DP=15751;EAS_AF=0.3234;AMR_AF=0.1599;AFR_AF=0.1528;EUR_AF=0.0795;SAS_AF=0.1616;AA=G|||;VT=SNP
7	133845341	rs17167537	T	C	100	PASS	AC=889;AF=0.177516;AN=5008;NS=2504;DP=15563;EAS_AF=0.3234;AMR_AF=0.1599;AFR_AF=0.1619;EUR_AF=0.0795;SAS_AF=0.1616;AA=C|||;VT=SNP
7	133845364	rs17167541	T	C	100	PASS	AC=889;AF=0.177516;AN=5008;NS=2504;DP=15833;EAS_AF=0.3234;AMR_AF=0.1599;AFR_AF=0.1619;EUR_AF=0.0795;SAS_AF=0.1616;AA=C|||;VT=SNP
7	133845515	rs58618503	G	A	100	PASS	AC=889;AF=0.177516;AN=5008;NS=2504;DP=17048;EAS_AF=0.3234;AMR_AF=0.1599;AFR_AF=0.1619;EUR_AF=0.0795;SAS_AF=0.1616;AA=G|||;VT=SNP
7	133845523	rs59685119	G	A	100	PASS	AC=889;AF=0.177516;AN=5008;NS=2504;DP=17042;EAS_AF=0.3234;AMR_AF=0.1599;AFR_AF=0.1619;EUR_AF=0.0795;SAS_AF=0.1616;AA=A|||;VT=SNP
7	133845540	rs58294730	C	T	100	PASS	AC=889;AF=0.177516;AN=5008;NS=2504;DP=16901;EAS_AF=0.3234;AMR_AF=0.1599;AFR_AF=0.1619;EUR_AF=0.0795;SAS_AF=0.1616;AA=C|||;VT=SNP
7	133845798	rs7804739	A	C	100	PASS	AC=889;AF=0.177516;AN=5008;NS=2504;DP=15528;EAS_AF=0.3234;AMR_AF=0.1599;AFR_AF=0.1619;EUR_AF=0.0795;SAS_AF=0.1616;AA=C|||;VT=SNP
7	133845803	rs79499527	C	G	100	PASS	AC=842;AF=0.168131;AN=5008;NS=2504;DP=15449;EAS_AF=0.3244;AMR_AF=0.1585;AFR_AF=0.1271;EUR_AF=0.0785;SAS_AF=0.1616;AA=C|||;VT=SNP
7	133846539	rs111371733	A	G	100	PASS	AC=889;AF=0.177516;AN=5008;NS=2504;DP=12463;EAS_AF=0.3234;AMR_AF=0.1599;AFR_AF=0.1619;EUR_AF=0.0795;SAS_AF=0.1616;AA=G|||;VT=SNP
7	133846697	rs34607748	A	G	100	PASS	AC=889;AF=0.177516;AN=5008;NS=2504;DP=16523;EAS_AF=0.3234;AMR_AF=0.1599;AFR_AF=0.1619;EUR_AF=0.0795;SAS_AF=0.1616;AA=G|||;VT=SNP
7	133846880	rs118097767	G	A	100	PASS	AC=16;AF=0.00319489;AN=5008;NS=2504;DP=19225;EAS_AF=0;AMR_AF=0.0043;AFR_AF=0;EUR_AF=0.0129;SAS_AF=0;AA=G|||;VT=SNP
7	133847230	rs73439418	A	G	100	PASS	AC=890;AF=0.177716;AN=5008;NS=2504;DP=18755;EAS_AF=0.3234;AMR_AF=0.1599;AFR_AF=0.1619;EUR_AF=0.0795;SAS_AF=0.1626;AA=A|||;VT=SNP
7	133847320	rs113797580	A	T	100	PASS	AC=889;AF=0.177516;AN=5008;NS=2504;DP=17745;EAS_AF=0.3234;AMR_AF=0.1599;AFR_AF=0.1619;EUR_AF=0.0795;SAS_AF=0.1616;AA=T|||;VT=SNP
7	133847348	rs73439423	G	A	100	PASS	AC=889;AF=0.177516;AN=5008;NS=2504;DP=17928;EAS_AF=0.3234;AMR_AF=0.1599;AFR_AF=0.1619;EUR_AF=0.0795;SAS_AF=0.1616;AA=G|||;VT=SNP
7	133847486	rs113126907	G	A	100	PASS	AC=890;AF=0.177716;AN=5008;NS=2504;DP=18220;EAS_AF=0.3244;AMR_AF=0.1599;AFR_AF=0.1619;EUR_AF=0.0795;SAS_AF=0.1616;AA=G|||;VT=SNP
7	133847644	rs16874429	A	G	100	PASS	AC=889;AF=0.177516;AN=5008;NS=2504;DP=14734;EAS_AF=0.3234;AMR_AF=0.1599;AFR_AF=0.1619;EUR_AF=0.0795;SAS_AF=0.1616;AA=A|||;VT=SNP
7	133847778	rs73439427	A	G	100	PASS	AC=890;AF=0.177716;AN=5008;NS=2504;DP=17089;EAS_AF=0.3234;AMR_AF=0.1614;AFR_AF=0.1619;EUR_AF=0.0795;SAS_AF=0.1616;AA=A|||;VT=SNP
7	133847893	rs17167543	T	A	100	PASS	AC=889;AF=0.177516;AN=5008;NS=2504;DP=17533;EAS_AF=0.3234;AMR_AF=0.1599;AFR_AF=0.1619;EUR_AF=0.0795;SAS_AF=0.1616;AA=T|||;VT=SNP
7	133847952	rs17167545	G	A	100	PASS	AC=889;AF=0.177516;AN=5008;NS=2504;DP=17556;EAS_AF=0.3234;AMR_AF=0.1599;AFR_AF=0.1619;EUR_AF=0.0795;SAS_AF=0.1616;AA=A|||;VT=SNP
7	133848014	rs17167548	G	A	100	PASS	AC=889;AF=0.177516;AN=5008;NS=2504;DP=17554;EAS_AF=0.3234;AMR_AF=0.1599;AFR_AF=0.1619;EUR_AF=0.0795;SAS_AF=0.1616;AA=G|||;VT=SNP
7	133848076	rs17167551	A	C	100	PASS	AC=889;AF=0.177516;AN=5008;NS=2504;DP=17813;EAS_AF=0.3234;AMR_AF=0.1599;AFR_AF=0.1619;EUR_AF=0.0795;SAS_AF=0.1616;AA=A|||;VT=SNP;EX_TARGET
7	133848257	rs17167553	G	T	100	PASS	AC=889;AF=0.177516;AN=5008;NS=2504;DP=17049;EAS_AF=0.3234;AMR_AF=0.1599;AFR_AF=0.1619;EUR_AF=0.0795;SAS_AF=0.1616;AA=G|||;VT=SNP;EX_TARGET
7	133848679	rs147035630	T	C	100	PASS	AC=35;AF=0.00698882;AN=5008;NS=2504;DP=15657;EAS_AF=0;AMR_AF=0.0072;AFR_AF=0;EUR_AF=0.0278;SAS_AF=0.002;AA=T|||;VT=SNP
7	133848777	rs73439433	A	C	100	PASS	AC=889;AF=0.177516;AN=5008;NS=2504;DP=18199;EAS_AF=0.3234;AMR_AF=0.1599;AFR_AF=0.1619;EUR_AF=0.0795;SAS_AF=0.1616;AA=C|||;VT=SNP
7	133849246	rs11975308	A	G	100	PASS	AC=889;AF=0.177516;AN=5008;NS=2504;DP=19303;EAS_AF=0.3234;AMR_AF=0.1599;AFR_AF=0.1619;EUR_AF=0.0795;SAS_AF=0.1616;AA=A|||;VT=SNP
7	133849317	rs11982100	C	T	100	PASS	AC=889;AF=0.177516;AN=5008;NS=2504;DP=20145;EAS_AF=0.3234;AMR_AF=0.1599;AFR_AF=0.1619;EUR_AF=0.0795;SAS_AF=0.1616;AA=C|||;VT=SNP
7	133849363	rs17167560	C	G	100	PASS	AC=889;AF=0.177516;AN=5008;NS=2504;DP=19457;EAS_AF=0.3234;AMR_AF=0.1599;AFR_AF=0.1619;EUR_AF=0.0795;SAS_AF=0.1616;AA=G|||;VT=SNP
7	133849557	rs17167561	C	T	100	PASS	AC=889;AF=0.177516;AN=5008;NS=2504;DP=20064;EAS_AF=0.3234;AMR_AF=0.1599;AFR_AF=0.1619;EUR_AF=0.0795;SAS_AF=0.1616;AA=C|||;VT=SNP
7	133849674	rs118057333	C	T	100	PASS	AC=9;AF=0.00179712;AN=5008;NS=2504;DP=19910;EAS_AF=0;AMR_AF=0;AFR_AF=0.0008;EUR_AF=0.008;SAS_AF=0;AA=C|||;VT=SNP
7	133849996	rs59572112	T	C	100	PASS	AC=912;AF=0.182109;AN=5008;NS=2504;DP=20190;EAS_AF=0.3452;AMR_AF=0.1599;AFR_AF=0.1619;EUR_AF=0.0795;SAS_AF=0.1626;AA=C|||;VT=SNP
7	133850293	rs11976293	A	G	100	PASS	AC=888;AF=0.177316;AN=5008;NS=2504;DP=20100;EAS_AF=0.3224;AMR_AF=0.1599;AFR_AF=0.1619;EUR_AF=0.0795;SAS_AF=0.1616;AA=G|||;VT=SNP
7	133850382	rs59016602	A	G	100	PASS	AC=900;AF=0.179712;AN=5008;NS=2504;DP=20259;EAS_AF=0.3343;AMR_AF=0.1599;AFR_AF=0.1619;EUR_AF=0.0795;SAS_AF=0.1616;AA=A|||;VT=SNP
7	133850777	rs728580	T	C	100	PASS	AC=887;AF=0.177117;AN=5008;NS=2504;DP=16244;EAS_AF=0.3224;AMR_AF=0.1599;AFR_AF=0.1611;EUR_AF=0.0795;SAS_AF=0.1616;AA=C|||;VT=SNP
7	133850863	rs728579	G	A	100	PASS	AC=890;AF=0.177716;AN=5008;NS=2504;DP=18475;EAS_AF=0.3234;AMR_AF=0.1599;AFR_AF=0.1619;EUR_AF=0.0795;SAS_AF=0.1626;AA=G|||;VT=SNP
7	133851003	rs728578	A	G	100	PASS	AC=889;AF=0.177516;AN=5008;NS=2504;DP=19906;EAS_AF=0.3234;AMR_AF=0.1599;AFR_AF=0.1619;EUR_AF=0.0795;SAS_AF=0.1616;AA=G|||;VT=SNP
7	133851463	rs11977260	A	G	100	PASS	AC=889;AF=0.177516;AN=5008;NS=2504;DP=19169;EAS_AF=0.3234;AMR_AF=0.1599;AFR_AF=0.1619;EUR_AF=0.0795;SAS_AF=0.1616;AA=G|||;VT=SNP
7	133851538	rs34881966	A	G	100	PASS	AC=889;AF=0.177516;AN=5008;NS=2504;DP=19473;EAS_AF=0.3234;AMR_AF=0.1599;AFR_AF=0.1619;EUR_AF=0.0795;SAS_AF=0.1616;AA=G|||;VT=SNP
7	133851624	rs73439448	C	T	100	PASS	AC=889;AF=0.177516;AN=5008;NS=2504;DP=20736;EAS_AF=0.3234;AMR_AF=0.1599;AFR_AF=0.1619;EUR_AF=0.0795;SAS_AF=0.1616;AA=T|||;VT=SNP
7	133851704	rs17167568	A	T	100	PASS	AC=889;AF=0.177516;AN=5008;NS=2504;DP=18912;EAS_AF=0.3234;AMR_AF=0.1599;AFR_AF=0.1619;EUR_AF=0.0795;SAS_AF=0.1616;AA=T|||;VT=SNP
7	133851907	rs75304530	A	C	100	PASS	AC=889;AF=0.177516;AN=5008;NS=2504;DP=19792;EAS_AF=0.3234;AMR_AF=0.1599;AFR_AF=0.1619;EUR_AF=0.0795;SAS_AF=0.1616;AA=C|||;VT=SNP
7	133851942	rs892985	G	A	100	PASS	AC=841;AF=0.167931;AN=5008;NS=2504;DP=19659;EAS_AF=0.3234;AMR_AF=0.1585;AFR_AF=0.1271;EUR_AF=0.0785;SAS_AF=0.1616;AA=G|||;VT=SNP
7	133852181	rs892984	C	G	100	PASS	AC=889;AF=0.177516;AN=5008;NS=2504;DP=21768;EAS_AF=0.3234;AMR_AF=0.1599;AFR_AF=0.1619;EUR_AF=0.0795;SAS_AF=0.1616;AA=C|||;VT=SNP
7	133852284	rs892983	C	A	100	PASS	AC=624;AF=0.124601;AN=5008;NS=2504;DP=19299;EAS_AF=0.3214;AMR_AF=0.1297;AFR_AF=0.0061;EUR_AF=0.0736;SAS_AF=0.1309;AA=C|||;VT=SNP
7	133852462	rs2164469	G	A	100	PASS	AC=889;AF=0.177516;AN=5008;NS=2504;DP=19651;EAS_AF=0.3234;AMR_AF=0.1599;AFR_AF=0.1619;EUR_AF=0.0795;SAS_AF=0.1616;AA=G|||;VT=SNP
7	133852714	rs2117950	C	G	100	PASS	AC=890;AF=0.177716;AN=5008;NS=2504;DP=19891;EAS_AF=0.3234;AMR_AF=0.1599;AFR_AF=0.1619;EUR_AF=0.0795;SAS_AF=0.1626;AA=G|||;VT=SNP
7	133852757	rs2117949	T	A	100	PASS	AC=891;AF=0.177915;AN=5008;NS=2504;DP=19141;EAS_AF=0.3244;AMR_AF=0.1599;AFR_AF=0.1619;EUR_AF=0.0795;SAS_AF=0.1626;AA=A|||;VT=SNP
7	133853720	rs73439454	G	T	100	PASS	AC=916;AF=0.182907;AN=5008;NS=2504;DP=17930;EAS_AF=0.3234;AMR_AF=0.1599;AFR_AF=0.2027;EUR_AF=0.0785;SAS_AF=0.135;AA=G|||;VT=SNP
7	133854064	rs77849184	C	T	100	PASS	AC=916;AF=0.182907;AN=5008;NS=2504;DP=15391;EAS_AF=0.3234;AMR_AF=0.1599;AFR_AF=0.2027;EUR_AF=0.0785;SAS_AF=0.135;AA=T|||;VT=SNP
7	133854069	rs78608735	C	G	100	PASS	AC=916;AF=0.182907;AN=5008;NS=2504;DP=15349;EAS_AF=0.3234;AMR_AF=0.1599;AFR_AF=0.2027;EUR_AF=0.0785;SAS_AF=0.135;AA=C|||;VT=SNP
7	133854538	rs17167578	C	A	100	PASS	AC=657;AF=0.13119;AN=5008;NS=2504;DP=12014;EAS_AF=0.3224;AMR_AF=0.1311;AFR_AF=0.0287;EUR_AF=0.0736;SAS_AF=0.1319;AA=C|||;VT=SNP
7	133854703	rs57934505	G	A	100	PASS	AC=916;AF=0.182907;AN=5008;NS=2504;DP=12611;EAS_AF=0.3234;AMR_AF=0.1599;AFR_AF=0.2027;EUR_AF=0.0785;SAS_AF=0.135;AA=A|||;VT=SNP
7	133854717	rs73159164	G	C	100	PASS	AC=159;AF=0.0317492;AN=5008;NS=2504;DP=12687;EAS_AF=0;AMR_AF=0.0562;AFR_AF=0.0023;EUR_AF=0.0964;SAS_AF=0.0204;AA=G|||;VT=SNP
7	133855496	rs79545011	G	A	100	PASS	AC=831;AF=0.165935;AN=5008;NS=2504;DP=17820;EAS_AF=0.3234;AMR_AF=0.1556;AFR_AF=0.1407;EUR_AF=0.0785;SAS_AF=0.135;AA=G|||;VT=SNP
7	133855515	rs74303658	T	G	100	PASS	AC=832;AF=0.166134;AN=5008;NS=2504;DP=18070;EAS_AF=0.3234;AMR_AF=0.1556;AFR_AF=0.1415;EUR_AF=0.0785;SAS_AF=0.135;AA=T|||;VT=SNP
7	133855840	rs16874430	C	T	100	PASS	AC=1048;AF=0.209265;AN=5008;NS=2504;DP=15764;EAS_AF=0.3839;AMR_AF=0.379;AFR_AF=0.1415;EUR_AF=0.0775;SAS_AF=0.136;AA=C|||;VT=SNP
7	133856161	rs76842356	A	G	100	PASS	AC=846;AF=0.16893;AN=5008;NS=2504;DP=11983;EAS_AF=0.3839;AMR_AF=0.353;AFR_AF=0.0068;EUR_AF=0.0736;SAS_AF=0.1339;AA=A|||;VT=SNP
7	133856234	rs17167581	G	A	100	PASS	AC=1051;AF=0.209864;AN=5008;NS=2504;DP=13365;EAS_AF=0.3839;AMR_AF=0.379;AFR_AF=0.1422;EUR_AF=0.0785;SAS_AF=0.137;AA=A|||;VT=SNP
7	133856971	rs17167583	A	G	100	PASS	AC=286;AF=0.0571086;AN=5008;NS=2504;DP=16920;EAS_AF=0.1885;AMR_AF=0.0432;AFR_AF=0.003;EUR_AF=0.0109;SAS_AF=0.0521;AA=A|||;VT=SNP
7	133857059	rs57009983	T	C	100	PASS	AC=1051;AF=0.209864;AN=5008;NS=2504;DP=14131;EAS_AF=0.3839;AMR_AF=0.379;AFR_AF=0.1422;EUR_AF=0.0785;SAS_AF=0.137;AA=T|||;VT=SNP
7	133857106	rs61488038	C	T	100	PASS	AC=1051;AF=0.209864;AN=5008;NS=2504;DP=13078;EAS_AF=0.3839;AMR_AF=0.379;AFR_AF=0.1422;EUR_AF=0.0785;SAS_AF=0.137;AA=C|||;VT=SNP
7	133857205	rs4538812	C	T	100	PASS	AC=1051;AF=0.209864;AN=5008;NS=2504;DP=15278;EAS_AF=0.3839;AMR_AF=0.379;AFR_AF=0.1422;EUR_AF=0.0785;SAS_AF=0.137;AA=T|||;VT=SNP
7	133857274	rs4538813	C	T	100	PASS	AC=1051;AF=0.209864;AN=5008;NS=2504;DP=15603;EAS_AF=0.3839;AMR_AF=0.379;AFR_AF=0.1422;EUR_AF=0.0785;SAS_AF=0.137;AA=c|||;VT=SNP
7	133857312	rs4498485	T	C	100	PASS	AC=1051;AF=0.209864;AN=5008;NS=2504;DP=6412;EAS_AF=0.3839;AMR_AF=0.379;AFR_AF=0.1422;EUR_AF=0.0785;SAS_AF=0.137;AA=T|||;VT=SNP
7	133857339	rs4319023	G	C	100	PASS	AC=1053;AF=0.210264;AN=5008;NS=2504;DP=11207;EAS_AF=0.3849;AMR_AF=0.3804;AFR_AF=0.1422;EUR_AF=0.0785;SAS_AF=0.137;AA=C|||;VT=SNP
7	133857715	rs5027102	G	A	100	PASS	AC=1052;AF=0.210064;AN=5008;NS=2504;DP=15450;EAS_AF=0.3849;AMR_AF=0.379;AFR_AF=0.1422;EUR_AF=0.0785;SAS_AF=0.137;AA=G|||;VT=SNP
7	133857918	rs117780801	C	T	100	PASS	AC=39;AF=0.00778754;AN=5008;NS=2504;DP=16680;EAS_AF=0;AMR_AF=0.0101;AFR_AF=0.0008;EUR_AF=0.0278;SAS_AF=0.0031;AA=C|||;VT=SNP
7	133857945	rs11971913	C	T	100	PASS	AC=1052;AF=0.210064;AN=5008;NS=2504;DP=16994;EAS_AF=0.3849;AMR_AF=0.379;AFR_AF=0.1422;EUR_AF=0.0785;SAS_AF=0.137;AA=T|||;VT=SNP
7	133858449	rs7804209	G	C	100	PASS	AC=1052;AF=0.210064;AN=5008;NS=2504;DP=17619;EAS_AF=0.3849;AMR_AF=0.379;AFR_AF=0.1422;EUR_AF=0.0785;SAS_AF=0.137;AA=C|||;VT=SNP
7	133858783	rs7807968	C	T	100	PASS	AC=1135;AF=0.226637;AN=5008;NS=2504;DP=16262;EAS_AF=0.3849;AMR_AF=0.3833;AFR_AF=0.2027;EUR_AF=0.0785;SAS_AF=0.137;AA=c|||;VT=SNP
7	133858818	rs80189222	A	C	100	PASS	AC=376;AF=0.0750799;AN=5008;NS=2504;DP=13055;EAS_AF=0.1875;AMR_AF=0.0461;AFR_AF=0.0582;EUR_AF=0.0179;SAS_AF=0.0613;AA=A|||;VT=SNP
7	133858943	rs73439471	A	G	100	PASS	AC=1135;AF=0.226637;AN=5008;NS=2504;DP=16210;EAS_AF=0.3849;AMR_AF=0.3833;AFR_AF=0.2027;EUR_AF=0.0785;SAS_AF=0.137;AA=G|||;VT=SNP
7	133859091	rs73439474	G	A	100	PASS	AC=1136;AF=0.226837;AN=5008;NS=2504;DP=17621;EAS_AF=0.3849;AMR_AF=0.3833;AFR_AF=0.2027;EUR_AF=0.0795;SAS_AF=0.137;AA=A|||;VT=SNP
7	133859158	rs73439475	A	C	100	PASS	AC=1135;AF=0.226637;AN=5008;NS=2504;DP=16986;EAS_AF=0.3849;AMR_AF=0.3833;AFR_AF=0.2027;EUR_AF=0.0785;SAS_AF=0.137;AA=T|||;VT=SNP
7	133859580	rs78088542	A	G	100	PASS	AC=1087;AF=0.217053;AN=5008;NS=2504;DP=19078;EAS_AF=0.3849;AMR_AF=0.3818;AFR_AF=0.1679;EUR_AF=0.0775;SAS_AF=0.137;AA=A|||;VT=SNP
7	133859879	rs17167591	A	G	100	PASS	AC=1139;AF=0.227436;AN=5008;NS=2504;DP=19861;EAS_AF=0.3849;AMR_AF=0.3833;AFR_AF=0.2057;EUR_AF=0.0785;SAS_AF=0.137;AA=A|||;VT=SNP
7	133859943	rs76634310	A	G	100	PASS	AC=1087;AF=0.217053;AN=5008;NS=2504;DP=18714;EAS_AF=0.3849;AMR_AF=0.3818;AFR_AF=0.1679;EUR_AF=0.0775;SAS_AF=0.137;AA=A|||;VT=SNP
7	133860067	rs76287966	A	G	100	PASS	AC=69;AF=0.013778;AN=5008;NS=2504;DP=18694;EAS_AF=0;AMR_AF=0.0101;AFR_AF=0.003;EUR_AF=0.0427;SAS_AF=0.0153;AA=A|||;VT=SNP
7	133860474	rs74623799	C	T	100	PASS	AC=846;AF=0.16893;AN=5008;NS=2504;DP=14185;EAS_AF=0.3839;AMR_AF=0.353;AFR_AF=0.0068;EUR_AF=0.0736;SAS_AF=0.1339;AA=C|||;VT=SNP
7	133860959	rs118127016	C	T	100	PASS	AC=908;AF=0.18131;AN=5008;NS=2504;DP=14323;EAS_AF=0.3819;AMR_AF=0.3689;AFR_AF=0.0446;EUR_AF=0.0765;SAS_AF=0.1339;AA=C|||;VT=SNP
7	133860960	rs6467520	A	G	100	PASS	AC=1224;AF=0.244409;AN=5008;NS=2504;DP=14279;EAS_AF=0.3829;AMR_AF=0.389;AFR_AF=0.2474;EUR_AF=0.0795;SAS_AF=0.1646;AA=a|||;VT=SNP
7	133861905	rs17167592	A	G	100	PASS	AC=1086;AF=0.216853;AN=5008;NS=2504;DP=21737;EAS_AF=0.3849;AMR_AF=0.3818;AFR_AF=0.1672;EUR_AF=0.0775;SAS_AF=0.137;AA=A|||;VT=SNP
7	133862118	rs381356	G	A	100	PASS	AC=2743;AF=0.547724;AN=5008;NS=2504;DP=19358;EAS_AF=0.4276;AMR_AF=0.4481;AFR_AF=0.6747;EUR_AF=0.6441;SAS_AF=0.4714;AA=G|||;VT=SNP
7	133862849	rs73159167	C	T	100	PASS	AC=34;AF=0.00678914;AN=5008;NS=2504;DP=17371;EAS_AF=0;AMR_AF=0.0072;AFR_AF=0;EUR_AF=0.0268;SAS_AF=0.002;AA=C|||;VT=SNP
7	133865109	rs1222424	G	A	100	PASS	AC=3893;AF=0.777356;AN=5008;NS=2504;DP=17263;EAS_AF=0.6151;AMR_AF=0.6167;AFR_AF=0.8116;EUR_AF=0.9225;SAS_AF=0.863;AA=A|||;VT=SNP
7	133865448	rs74303660	A	T	100	PASS	AC=845;AF=0.16873;AN=5008;NS=2504;DP=18011;EAS_AF=0.3839;AMR_AF=0.353;AFR_AF=0.0061;EUR_AF=0.0736;SAS_AF=0.1339;AA=A|||;VT=SNP
7	133865735	rs116894553	A	G	100	PASS	AC=38;AF=0.00758786;AN=5008;NS=2504;DP=18437;EAS_AF=0;AMR_AF=0.0086;AFR_AF=0.0008;EUR_AF=0.0249;SAS_AF=0.0061;AA=A|||;VT=SNP
7	133866702	rs423165	G	A	100	PASS	AC=3705;AF=0.739816;AN=5008;NS=2504;DP=17854;EAS_AF=0.6151;AMR_AF=0.6095;AFR_AF=0.6952;EUR_AF=0.9205;SAS_AF=0.8354;AA=G|||;VT=SNP
7	133868439	rs55857809	G	A	100	PASS	AC=846;AF=0.16893;AN=5008;NS=2504;DP=18396;EAS_AF=0.3839;AMR_AF=0.353;AFR_AF=0.0068;EUR_AF=0.0736;SAS_AF=0.1339;AA=G|||;VT=SNP;EX_TARGET
7	133868667	rs6952909	T	C	100	PASS	AC=1086;AF=0.216853;AN=5008;NS=2504;DP=19495;EAS_AF=0.3849;AMR_AF=0.3818;AFR_AF=0.1672;EUR_AF=0.0775;SAS_AF=0.137;AA=T|||;VT=SNP
7	133870021	rs75211065	G	A	100	PASS	AC=41;AF=0.0081869;AN=5008;NS=2504;DP=16811;EAS_AF=0;AMR_AF=0.0115;AFR_AF=0;EUR_AF=0.0308;SAS_AF=0.002;AA=G|||;VT=SNP
7	133870643	rs17167606	G	A	100	PASS	AC=1067;AF=0.213059;AN=5008;NS=2504;DP=16215;EAS_AF=0.3849;AMR_AF=0.379;AFR_AF=0.152;EUR_AF=0.0785;SAS_AF=0.1391;AA=A|||;VT=SNP
7	133870806	rs560663	G	A	100	PASS	AC=3753;AF=0.749401;AN=5008;NS=2504;DP=18310;EAS_AF=0.6151;AMR_AF=0.6095;AFR_AF=0.7315;EUR_AF=0.9205;SAS_AF=0.8354;AA=G|||;VT=SNP
7	133871273	rs75986021	G	A	100	PASS	AC=1002;AF=0.20008;AN=5008;NS=2504;DP=21302;EAS_AF=0.3849;AMR_AF=0.3775;AFR_AF=0.1059;EUR_AF=0.0775;SAS_AF=0.137;AA=A|||;VT=SNP
7	133872761	rs79226462	C	G	100	PASS	AC=32;AF=0.00638978;AN=5008;NS=2504;DP=19795;EAS_AF=0;AMR_AF=0.0144;AFR_AF=0.0023;EUR_AF=0.0169;SAS_AF=0.002;AA=C|||;VT=SNP
7	133873563	rs55731367	A	G	100	PASS	AC=845;AF=0.16873;AN=5008;NS=2504;DP=21356;EAS_AF=0.3829;AMR_AF=0.353;AFR_AF=0.0068;EUR_AF=0.0736;SAS_AF=0.1339;AA=A|||;VT=SNP
7	133873924	rs112056570	A	C	100	PASS	AC=47;AF=0.00938498;AN=5008;NS=2504;DP=18568;EAS_AF=0;AMR_AF=0.013;AFR_AF=0;EUR_AF=0.0288;SAS_AF=0.0092;AA=A|||;VT=SNP
7	133874831	rs11487152	T	C	100	PASS	AC=968;AF=0.193291;AN=5008;NS=2504;DP=16885;EAS_AF=0.3839;AMR_AF=0.3646;AFR_AF=0.09;EUR_AF=0.0746;SAS_AF=0.137;AA=T|||;VT=SNP
7	133875003	rs1369857	G	A	100	PASS	AC=969;AF=0.19349;AN=5008;NS=2504;DP=15491;EAS_AF=0.3839;AMR_AF=0.3646;AFR_AF=0.09;EUR_AF=0.0746;SAS_AF=0.138;AA=G|||;VT=SNP
7	133875622	rs76423390	T	C	100	PASS	AC=959;AF=0.191494;AN=5008;NS=2504;DP=18091;EAS_AF=0.375;AMR_AF=0.366;AFR_AF=0.09;EUR_AF=0.0746;SAS_AF=0.136;AA=T|||;VT=SNP
7	133877875	rs1436201	A	T	100	PASS	AC=1231;AF=0.245807;AN=5008;NS=2504;DP=17722;EAS_AF=0.1865;AMR_AF=0.4265;AFR_AF=0.0219;EUR_AF=0.326;SAS_AF=0.3988;AA=A|||;VT=SNP
7	133879476	rs1222417	C	T	100	PASS	AC=2421;AF=0.483427;AN=5008;NS=2504;DP=18684;EAS_AF=0.2857;AMR_AF=0.3804;AFR_AF=0.6793;EUR_AF=0.5875;SAS_AF=0.3885;AA=C|||;VT=SNP
7	133880910	rs12673409	T	A	100	PASS	AC=2507;AF=0.500599;AN=5008;NS=2504;DP=18835;EAS_AF=0.6091;AMR_AF=0.6023;AFR_AF=0.3555;EUR_AF=0.4115;SAS_AF=0.6043;AA=A|||;VT=SNP
7	133882845	rs2881528	T	C	100	PASS	AC=3585;AF=0.715855;AN=5008;NS=2504;DP=16543;EAS_AF=0.4732;AMR_AF=0.804;AFR_AF=0.6445;EUR_AF=0.9135;SAS_AF=0.7965;AA=C|||;VT=SNP
7	133884300	rs118068109	G	A	100	PASS	AC=35;AF=0.00698882;AN=5008;NS=2504;DP=13771;EAS_AF=0.005;AMR_AF=0.0115;AFR_AF=0.0008;EUR_AF=0.0159;SAS_AF=0.0051;AA=A|||;VT=SNP
7	133886834	rs41496145	G	A	100	PASS	AC=670;AF=0.133786;AN=5008;NS=2504;DP=19079;EAS_AF=0.3829;AMR_AF=0.1282;AFR_AF=0.0053;EUR_AF=0.0726;SAS_AF=0.1176;AA=G|||;VT=SNP
7	133887136	rs7808999	A	G	100	PASS	AC=1394;AF=0.278355;AN=5008;NS=2504;DP=19692;EAS_AF=0.5268;AMR_AF=0.1945;AFR_AF=0.3343;EUR_AF=0.0855;SAS_AF=0.2045;AA=G|||;VT=SNP
7	133888691	rs74347385	C	T	100	PASS	AC=74;AF=0.0147764;AN=5008;NS=2504;DP=19319;EAS_AF=0;AMR_AF=0.013;AFR_AF=0.0015;EUR_AF=0.0249;SAS_AF=0.0389;AA=C|||;VT=SNP
7	133890232	rs10488426	A	G	100	PASS	AC=671;AF=0.133986;AN=5008;NS=2504;DP=17241;EAS_AF=0.3829;AMR_AF=0.1297;AFR_AF=0.0061;EUR_AF=0.0716;SAS_AF=0.1176;AA=A|||;VT=SNP
7	133890907	rs117057858	G	A	100	PASS	AC=36;AF=0.0071885;AN=5008;NS=2504;DP=17802;EAS_AF=0;AMR_AF=0.0058;AFR_AF=0.0008;EUR_AF=0.0249;SAS_AF=0.0061;AA=G|||;VT=SNP
7	133890991	rs418484	A	T	100	PASS	AC=2419;AF=0.483027;AN=5008;NS=2504;DP=14133;EAS_AF=0.2857;AMR_AF=0.3804;AFR_AF=0.6762;EUR_AF=0.5885;SAS_AF=0.3896;AA=A|||;VT=SNP
7	133891008	rs434744	C	T	100	PASS	AC=838;AF=0.167332;AN=5008;NS=2504;DP=13716;EAS_AF=0.1448;AMR_AF=0.1282;AFR_AF=0.2231;EUR_AF=0.159;SAS_AF=0.1513;AA=C|||;VT=SNP
7	133892625	rs7808661	G	A	100	PASS	AC=1323;AF=0.264177;AN=5008;NS=2504;DP=20422;EAS_AF=0.5288;AMR_AF=0.1931;AFR_AF=0.2814;EUR_AF=0.0845;SAS_AF=0.2035;AA=A|||;VT=SNP
7	133893590	rs408150	G	C	100	PASS	AC=3662;AF=0.73123;AN=5008;NS=2504;DP=17989;EAS_AF=0.4742;AMR_AF=0.8055;AFR_AF=0.6997;EUR_AF=0.9145;SAS_AF=0.7975;AA=G|||;VT=SNP
7	133893907	rs149100921	G	A	100	PASS	AC=15;AF=0.00299521;AN=5008;NS=2504;DP=16786;EAS_AF=0;AMR_AF=0.0043;AFR_AF=0;EUR_AF=0.0119;SAS_AF=0;AA=g|||;VT=SNP
7	133894110	rs17167638	A	T	100	PASS	AC=671;AF=0.133986;AN=5008;NS=2504;DP=19230;EAS_AF=0.3829;AMR_AF=0.1297;AFR_AF=0.0061;EUR_AF=0.0716;SAS_AF=0.1176;AA=A|||;VT=SNP
7	133894515	rs60390156	C	G	100	PASS	AC=1398;AF=0.279153;AN=5008;NS=2504;DP=17176;EAS_AF=0.1359;AMR_AF=0.2464;AFR_AF=0.3328;EUR_AF=0.4254;SAS_AF=0.227;AA=C|||;VT=SNP
7	133894812	rs137924052	C	T	100	PASS	AC=16;AF=0.00319489;AN=5008;NS=2504;DP=16563;EAS_AF=0;AMR_AF=0.0058;AFR_AF=0.0008;EUR_AF=0.0099;SAS_AF=0.001;AA=C|||;VT=SNP
7	133895000	rs62465769	C	T	100	PASS	AC=59;AF=0.0117812;AN=5008;NS=2504;DP=16147;EAS_AF=0.001;AMR_AF=0.0187;AFR_AF=0.0008;EUR_AF=0.0358;SAS_AF=0.0082;AA=C|||;VT=SNP
7	133896858	rs4732008	C	G	100	PASS	AC=1242;AF=0.248003;AN=5008;NS=2504;DP=20751;EAS_AF=0.1875;AMR_AF=0.4251;AFR_AF=0.0219;EUR_AF=0.327;SAS_AF=0.409;AA=C|||;VT=SNP
7	133898100	rs17167639	G	T	100	PASS	AC=680;AF=0.135783;AN=5008;NS=2504;DP=16598;EAS_AF=0.3829;AMR_AF=0.1297;AFR_AF=0.0136;EUR_AF=0.0706;SAS_AF=0.1176;AA=G|||;VT=SNP
7	133900043	rs920134	T	C	100	PASS	AC=670;AF=0.133786;AN=5008;NS=2504;DP=17225;EAS_AF=0.3829;AMR_AF=0.1297;AFR_AF=0.0061;EUR_AF=0.0706;SAS_AF=0.1176;AA=T|||;VT=SNP
7	133900332	rs2082928	T	C	100	PASS	AC=680;AF=0.135783;AN=5008;NS=2504;DP=17658;EAS_AF=0.3829;AMR_AF=0.1297;AFR_AF=0.0136;EUR_AF=0.0706;SAS_AF=0.1176;AA=T|||;VT=SNP
7	133900782	rs17167642	T	C	100	PASS	AC=1403;AF=0.280152;AN=5008;NS=2504;DP=18590;EAS_AF=0.5268;AMR_AF=0.196;AFR_AF=0.3419;EUR_AF=0.0845;SAS_AF=0.2035;AA=C|||;VT=SNP
7	133901124	rs503689	G	A	100	PASS	AC=4971;AF=0.992612;AN=5008;NS=2504;DP=16476;EAS_AF=1;AMR_AF=0.9798;AFR_AF=1;EUR_AF=0.9791;SAS_AF=0.998;AA=A|||;VT=SNP
7	133901199	rs690745	T	A	100	PASS	AC=2674;AF=0.533946;AN=5008;NS=2504;DP=17280;EAS_AF=0.7143;AMR_AF=0.6225;AFR_AF=0.385;EUR_AF=0.4115;SAS_AF=0.6125;AA=A|||;VT=SNP
7	133903206	rs139984400	G	T	100	PASS	AC=31;AF=0.0061901;AN=5008;NS=2504;DP=16880;EAS_AF=0;AMR_AF=0.0101;AFR_AF=0;EUR_AF=0.0239;SAS_AF=0;AA=G|||;VT=SNP
7	133904083	rs75996455	G	A	100	PASS	AC=47;AF=0.00938498;AN=5008;NS=2504;DP=16126;EAS_AF=0;AMR_AF=0.0144;AFR_AF=0;EUR_AF=0.0288;SAS_AF=0.0082;AA=G|||;VT=SNP
7	133906413	rs117519505	G	A	100	PASS	AC=49;AF=0.00978435;AN=5008;NS=2504;DP=12784;EAS_AF=0.001;AMR_AF=0.0058;AFR_AF=0.0091;EUR_AF=0.0258;SAS_AF=0.0061;AA=g|||;VT=SNP
7	133906669	rs35149449	C	T	100	PASS	AC=671;AF=0.133986;AN=5008;NS=2504;DP=14081;EAS_AF=0.3839;AMR_AF=0.1297;AFR_AF=0.0061;EUR_AF=0.0706;SAS_AF=0.1176;AA=C|||;VT=SNP;EX_TARGET
7	133911377	rs17167648	G	A	100	PASS	AC=673;AF=0.134385;AN=5008;NS=2504;DP=21438;EAS_AF=0.3968;AMR_AF=0.1239;AFR_AF=0.0038;EUR_AF=0.0656;SAS_AF=0.1186;AA=G|||;VT=SNP
7	133914910	rs116970713	A	G	100	PASS	AC=93;AF=0.0185703;AN=5008;NS=2504;DP=14709;EAS_AF=0;AMR_AF=0.0533;AFR_AF=0.0008;EUR_AF=0.0507;SAS_AF=0.0041;AA=A|||;VT=SNP
7	133915286	rs75193049	G	A	100	PASS	AC=36;AF=0.0071885;AN=5008;NS=2504;DP=18327;EAS_AF=0;AMR_AF=0.0115;AFR_AF=0;EUR_AF=0.0268;SAS_AF=0.001;AA=G|||;VT=SNP
7	133915760	rs1222430	T	C	100	PASS	AC=1383;AF=0.276158;AN=5008;NS=2504;DP=20818;EAS_AF=0.5407;AMR_AF=0.196;AFR_AF=0.3389;EUR_AF=0.0795;SAS_AF=0.1779;AA=C|||;VT=SNP
7	133916128	rs72607802	C	A	100	PASS	AC=690;AF=0.13778;AN=5008;NS=2504;DP=22295;EAS_AF=0.3958;AMR_AF=0.1268;AFR_AF=0.0159;EUR_AF=0.0656;SAS_AF=0.1186;AA=C|||;VT=SNP
7	133917232	rs142544815	A	G	100	PASS	AC=37;AF=0.00738818;AN=5008;NS=2504;DP=15303;EAS_AF=0;AMR_AF=0.0058;AFR_AF=0.0015;EUR_AF=0.0249;SAS_AF=0.0061;AA=A|||;VT=SNP
7	133917237	rs150953294	G	A	100	PASS	AC=36;AF=0.0071885;AN=5008;NS=2504;DP=15206;EAS_AF=0;AMR_AF=0.0058;AFR_AF=0.0008;EUR_AF=0.0249;SAS_AF=0.0061;AA=G|||;VT=SNP
7	133919032	rs1421477	T	C	100	PASS	AC=4374;AF=0.873403;AN=5008;NS=2504;DP=19156;EAS_AF=0.8194;AMR_AF=0.9251;AFR_AF=0.8396;EUR_AF=0.9334;SAS_AF=0.8763;AA=C|||;VT=SNP
7	133919952	rs55842717	T	C	100	PASS	AC=697;AF=0.139177;AN=5008;NS=2504;DP=22154;EAS_AF=0.3948;AMR_AF=0.1282;AFR_AF=0.0182;EUR_AF=0.0686;SAS_AF=0.1196;AA=T|||;VT=SNP
7	133920149	rs56183330	C	T	100	PASS	AC=674;AF=0.134585;AN=5008;NS=2504;DP=20681;EAS_AF=0.3899;AMR_AF=0.1282;AFR_AF=0.0045;EUR_AF=0.0696;SAS_AF=0.1186;AA=C|||;VT=SNP
7	133920443	rs2544165	G	A	100	PASS	AC=2246;AF=0.448482;AN=5008;NS=2504;DP=19570;EAS_AF=0.2103;AMR_AF=0.5648;AFR_AF=0.4697;EUR_AF=0.4533;SAS_AF=0.5777;AA=A|||;VT=SNP
7	133922048	rs118001548	G	A	100	PASS	AC=59;AF=0.0117812;AN=5008;NS=2504;DP=16067;EAS_AF=0;AMR_AF=0.0231;AFR_AF=0.0045;EUR_AF=0.0338;SAS_AF=0.0031;AA=G|||;VT=SNP
7	133922131	rs141144146	G	C	100	PASS	AC=28;AF=0.00559105;AN=5008;NS=2504;DP=18414;EAS_AF=0;AMR_AF=0.0058;AFR_AF=0.0008;EUR_AF=0.0199;SAS_AF=0.0031;AA=G|||;VT=SNP
7	133922793	rs1421478	T	A	100	PASS	AC=1455;AF=0.290535;AN=5008;NS=2504;DP=18306;EAS_AF=0.1071;AMR_AF=0.4957;AFR_AF=0.0507;EUR_AF=0.4394;SAS_AF=0.5051;AA=T|||;VT=SNP
7	133925781	rs13310573	A	G	100	PASS	AC=849;AF=0.169529;AN=5008;NS=2504;DP=19026;EAS_AF=0.1448;AMR_AF=0.0735;AFR_AF=0.4244;EUR_AF=0.0258;SAS_AF=0.0665;AA=a|||;VT=SNP
7	133927128	rs143547554	C	T	100	PASS	AC=1454;AF=0.290335;AN=5008;NS=2504;DP=19661;EAS_AF=0.1071;AMR_AF=0.4957;AFR_AF=0.0492;EUR_AF=0.4404;SAS_AF=0.5051;AA=C|||;VT=SNP
7	133928177	rs143792782	G	A	100	PASS	AC=28;AF=0.00559105;AN=5008;NS=2504;DP=19720;EAS_AF=0;AMR_AF=0.0101;AFR_AF=0;EUR_AF=0.0129;SAS_AF=0.0082;AA=G|||;VT=SNP
7	133929224	rs148079217	A	G	100	PASS	AC=119;AF=0.023762;AN=5008;NS=2504;DP=22610;EAS_AF=0.001;AMR_AF=0.013;AFR_AF=0.0038;EUR_AF=0.0467;SAS_AF=0.0583;AA=A|||;VT=SNP
7	133929722	rs142935679	C	G	100	PASS	AC=28;AF=0.00559105;AN=5008;NS=2504;DP=14792;EAS_AF=0;AMR_AF=0.0101;AFR_AF=0;EUR_AF=0.0129;SAS_AF=0.0082;AA=C|||;VT=SNP
7	133930097	rs76169021	C	T	100	PASS	AC=67;AF=0.0133786;AN=5008;NS=2504;DP=14575;EAS_AF=0;AMR_AF=0.0072;AFR_AF=0.003;EUR_AF=0.0417;SAS_AF=0.0164;AA=C|||;VT=SNP
7	133930361	rs1993058	G	A	100	PASS	AC=1459;AF=0.291334;AN=5008;NS=2504;DP=16927;EAS_AF=0.1062;AMR_AF=0.4971;AFR_AF=0.0492;EUR_AF=0.4404;SAS_AF=0.5102;AA=G|||;VT=SNP
7	133931338	rs2544172	T	C	100	PASS	AC=2324;AF=0.464058;AN=5008;NS=2504;DP=18175;EAS_AF=0.251;AMR_AF=0.572;AFR_AF=0.4803;EUR_AF=0.4692;SAS_AF=0.5798;AA=C|||;VT=SNP
7	133931782	rs12669960	A	G	100	PASS	AC=1485;AF=0.296526;AN=5008;NS=2504;DP=17271;EAS_AF=0.1062;AMR_AF=0.5;AFR_AF=0.0492;EUR_AF=0.4443;SAS_AF=0.5307;AA=A|||;VT=SNP
7	133932357	rs34904752	T	C	100	PASS	AC=19;AF=0.00379393;AN=5008;NS=2504;DP=17353;EAS_AF=0;AMR_AF=0.0072;AFR_AF=0.0008;EUR_AF=0.0119;SAS_AF=0.001;AA=T|||;VT=SNP;EX_TARGET
7	133934197	rs1450890	G	A	100	PASS	AC=718;AF=0.143371;AN=5008;NS=2504;DP=19943;EAS_AF=0.0188;AMR_AF=0.1729;AFR_AF=0.0938;EUR_AF=0.329;SAS_AF=0.1268;AA=G|||;VT=SNP
7	133936251	rs11770521	A	C	100	PASS	AC=1494;AF=0.298323;AN=5008;NS=2504;DP=17908;EAS_AF=0.1062;AMR_AF=0.5;AFR_AF=0.0522;EUR_AF=0.4473;SAS_AF=0.5327;AA=A|||;VT=SNP
```
