## Supplementary material for "Characterization of shared and ancestry-specific signals driving complex traits using multi-ancestry fine-mapping": mesusieoutput

```
                 eur          afr      eur_afr
   [1,] 1.032951e-04 8.473603e-05 1.760239e-05
   [2,] 5.979230e-05 1.311782e-04 2.198046e-05
   [3,] 5.953356e-05 1.317978e-04 2.191161e-05
   [4,] 6.699051e-05 1.178413e-04 2.532284e-05
   [5,] 5.953356e-05 1.315989e-04 2.189393e-05
   [6,] 8.686933e-05 6.229277e-04 1.320391e-04
   [7,] 5.484235e-05 1.145770e-04 1.940551e-05
   [8,] 6.820976e-05 1.151221e-04 2.525804e-05
   [9,] 5.405172e-05 1.125622e-04 1.882124e-05
  [10,] 9.461523e-05 6.534422e-04 1.795008e-04
  [11,] 6.877679e-05 1.156493e-04 2.561980e-05
  [12,] 6.657815e-05 1.155051e-04 2.465212e-05
  [13,] 6.605676e-05 1.138371e-04 2.408709e-05
  [14,] 6.554626e-05 1.135500e-04 2.381068e-05
  [15,] 5.202530e-05 2.949189e-04 1.680980e-05
  [16,] 6.224283e-05 1.236520e-04 2.149141e-05
  [17,] 9.189034e-05 6.787168e-04 1.707422e-04
  [18,] 6.820976e-05 1.121881e-04 2.457092e-05
  [19,] 5.508494e-05 1.112834e-04 1.910129e-05
  [20,] 1.346973e-04 1.450007e-04 6.111609e-05
  [21,] 1.439666e-04 7.971387e-05 1.809064e-05
  [22,] 5.940481e-05 1.339531e-04 2.212196e-05
  [23,] 5.926857e-05 1.240365e-04 1.968334e-05
  [24,] 5.926857e-05 1.240910e-04 1.968604e-05
  [25,] 5.924703e-05 1.235191e-04 1.962493e-05
  [26,] 5.924703e-05 1.245208e-04 1.967290e-05
  [27,] 6.653877e-05 1.200657e-04 2.092806e-05
  [28,] 5.397008e-05 2.823869e-04 1.567041e-05
  [29,] 5.272401e-05 2.854747e-04 1.641643e-05
  [30,] 1.603183e-04 8.256448e-05 3.411157e-05
  [31,] 1.317119e-04 5.357553e-04 3.050154e-04
  [32,] 8.344544e-05 1.203785e-04 2.592815e-05
  [33,] 3.544990e-04 9.724863e-05 4.033038e-05
  [34,] 1.163582e-04 5.593485e-04 2.511619e-04
  [35,] 1.063899e-04 1.230817e-04 3.352054e-05
  [36,] 1.630167e-04 4.547544e-04 3.593317e-04
  [37,] 7.203137e-05 1.123692e-04 1.390792e-05
  [38,] 7.778218e-05 1.063387e-04 2.412592e-05
  [39,] 6.168422e-05 3.236843e-04 4.710825e-05
  [40,] 5.119448e-05 2.302158e-04 1.945807e-05
  [41,] 1.867932e-04 4.462060e-04 4.298352e-04
  [42,] 4.916670e-05 2.811036e-04 2.272771e-05
  [43,] 3.731285e-04 9.701705e-05 4.683675e-05
  [44,] 5.495664e-05 4.096467e-04 1.662372e-05
  [45,] 6.645240e-05 1.241939e-04 2.241591e-05
  [46,] 5.130976e-05 8.478158e-05 1.707997e-05
  [47,] 5.422676e-05 1.110760e-04 1.768677e-05
  [48,] 5.756150e-05 8.752118e-05 1.445378e-05
  [49,] 1.994950e-03 9.827077e-05 4.617848e-04
  [50,] 9.222363e-05 6.043657e-05 1.318927e-05
  [51,] 1.613720e-04 6.063604e-05 4.068364e-05
  [52,] 1.536302e-03 9.773019e-05 3.755187e-04
  [53,] 9.997302e-05 6.677748e-05 2.982046e-05
  [54,] 1.742802e-03 9.703514e-05 4.145386e-04
  [55,] 1.742802e-03 9.759115e-05 4.415009e-04
  [56,] 2.032791e-03 9.668140e-05 4.620681e-04
  [57,] 1.608398e-04 6.140069e-05 4.140729e-05
  [58,] 1.458247e-04 5.919703e-05 3.308243e-05
  [59,] 2.408637e-03 9.919310e-05 6.889481e-04
  [60,] 2.619228e-03 9.945397e-05 7.576182e-04
  [61,] 2.584251e-03 9.990782e-05 7.648577e-04
  [62,] 6.563222e-05 5.410231e-05 1.253157e-05
  [63,] 1.319427e-04 5.826781e-05 2.438755e-05
  [64,] 1.826148e-03 9.496912e-05 4.305894e-04
  [65,] 2.795909e-03 9.468188e-05 6.151627e-04
  [66,] 2.715321e-03 9.466428e-05 6.054892e-04
  [67,] 1.784612e-04 5.809692e-05 4.023127e-05
  [68,] 2.715321e-03 9.464921e-05 6.042278e-04
  [69,] 2.626966e-03 9.418105e-05 5.694257e-04
  [70,] 3.195135e-03 9.485524e-05 7.445354e-04
  [71,] 2.742247e-03 9.490190e-05 6.511636e-04
  [72,] 3.136994e-03 9.419712e-05 6.577479e-04
  [73,] 2.812400e-03 9.359640e-05 5.638195e-04
  [74,] 2.660476e-03 9.430857e-05 4.551718e-04
  [75,] 5.606312e-05 5.546270e-05 1.195898e-05
  [76,] 5.618992e-05 5.422357e-05 1.395806e-05
  [77,] 1.333702e-04 5.616522e-05 2.790775e-05
  [78,] 2.784811e-03 9.461594e-05 4.392249e-04
  [79,] 2.795909e-03 9.427037e-05 4.559418e-04
  [80,] 2.956564e-03 9.595852e-05 4.239496e-04
  [81,] 3.007230e-03 9.447188e-05 4.753955e-04
  [82,] 6.055407e-05 5.595718e-05 1.210635e-05
  [83,] 2.879203e-03 9.596774e-05 4.218275e-04
  [84,] 4.776331e-04 9.911370e-05 7.973339e-05
  [85,] 2.784811e-03 9.651395e-05 3.907470e-04
  [86,] 6.562616e-05 5.602853e-05 1.226938e-05
  [87,] 1.716418e-04 5.533465e-05 3.478831e-05
  [88,] 2.660476e-03 9.703192e-05 3.664083e-04
  [89,] 2.471871e-03 9.600987e-05 3.634347e-04
  [90,] 2.907928e-03 9.636431e-05 4.084847e-04
  [91,] 2.956564e-03 9.744838e-05 4.075569e-04
  [92,] 2.728156e-04 5.412074e-05 4.466742e-05
  [93,] 2.879203e-03 9.659030e-05 4.171758e-04
  [94,] 2.645047e-03 9.696827e-05 3.864786e-04
  [95,] 2.879273e-03 9.718327e-05 4.103778e-04
  [96,] 3.054421e-03 9.672579e-05 4.426049e-04
  [97,] 2.715321e-03 9.601585e-05 4.152044e-04
  [98,] 1.209435e-04 5.599987e-05 2.591609e-05
  [99,] 2.519439e-03 9.533460e-05 4.152603e-04
 [100,] 2.447750e-03 9.548828e-05 3.995896e-04
 [101,] 2.447750e-03 9.570213e-05 3.926791e-04
 [102,] 2.282695e-03 9.503793e-05 3.878482e-04
 [103,] 1.501738e-04 5.467030e-05 2.801258e-05
 [104,] 1.085812e-03 9.412974e-05 2.630134e-04
 [105,] 1.060449e-03 9.407897e-05 2.558482e-04
 [106,] 1.720821e-04 5.407229e-05 2.983209e-05
 [107,] 6.985630e-04 9.497148e-05 1.890607e-04
 [108,] 1.390185e-04 9.646923e-05 4.660323e-05
 [109,] 2.856274e-04 9.288106e-05 8.652979e-05
 [110,] 3.456686e-03 9.787522e-05 9.943004e-04
 [111,] 3.554525e-03 9.787522e-05 1.020448e-03
 [112,] 3.249886e-03 9.684117e-05 8.916625e-04
 [113,] 3.020131e-03 1.232154e-04 1.571467e-03
 [114,] 2.923812e-03 9.750085e-05 8.359544e-04
 [115,] 6.821757e-05 5.422388e-05 1.261484e-05
 [116,] 3.241548e-03 9.745473e-05 9.179313e-04
 [117,] 3.241548e-03 9.745473e-05 9.179313e-04
 [118,] 3.241548e-03 9.745473e-05 9.179313e-04
 [119,] 3.241548e-03 9.745473e-05 9.179313e-04
 [120,] 3.342858e-03 9.736334e-05 9.402560e-04
 [121,] 2.922936e-03 9.740890e-05 8.319987e-04
 [122,] 1.608382e-04 6.052700e-05 3.673943e-05
 [123,] 2.922936e-03 9.745473e-05 8.338579e-04
 [124,] 6.678715e-05 5.428461e-05 1.253466e-05
 [125,] 2.922936e-03 9.736070e-05 8.329135e-04
 [126,] 2.922936e-03 9.736070e-05 8.329135e-04
 [127,] 2.922936e-03 9.754773e-05 8.404220e-04
 [128,] 3.664381e-03 9.724742e-05 1.004226e-03
 [129,] 3.664381e-03 9.724742e-05 1.004226e-03
 [130,] 3.034752e-03 9.724742e-05 8.435428e-04
 [131,] 3.013143e-03 9.822196e-05 8.889295e-04
 [132,] 2.922936e-03 1.232631e-04 1.522916e-03
 [133,] 2.928691e-03 9.802209e-05 8.579298e-04
 [134,] 3.509993e-03 9.797284e-05 1.013178e-03
 [135,] 3.299558e-03 9.812144e-05 9.630743e-04
 [136,] 6.468765e-05 5.378376e-05 1.248536e-05
 [137,] 2.928691e-03 9.768818e-05 8.447706e-04
 [138,] 2.841311e-03 9.768818e-05 8.213031e-04
 [139,] 2.604069e-03 9.599318e-05 6.960031e-04
 [140,] 1.713448e-04 5.852815e-05 3.615217e-05
 [141,] 1.694706e-04 5.852815e-05 3.589144e-05
 [142,] 2.929681e-03 9.727663e-05 8.283655e-04
 [143,] 2.929681e-03 9.723208e-05 8.265282e-04
 [144,] 2.929681e-03 9.723208e-05 8.265282e-04
 [145,] 2.929681e-03 9.723208e-05 8.265282e-04
 [146,] 2.684155e-03 9.663594e-05 7.389777e-04
 [147,] 3.264096e-04 9.693648e-05 1.125342e-04
 [148,] 2.929681e-03 9.773572e-05 8.469292e-04
 [149,] 1.850487e-03 1.010855e-04 6.267251e-04
 [150,] 2.842267e-03 9.821208e-05 8.388797e-04
 [151,] 1.214743e-03 1.001104e-04 4.087453e-04
 [152,] 2.683257e-03 9.556081e-05 6.856236e-04
 [153,] 2.842267e-03 9.806418e-05 8.332953e-04
 [154,] 3.275879e-03 9.821208e-05 9.576235e-04
 [155,] 6.128085e-05 5.056393e-05 1.290159e-05
 [156,] 3.849988e-04 5.290877e-05 5.307517e-05
 [157,] 2.530938e-03 9.520063e-05 6.408040e-04
 [158,] 3.146529e-03 1.263789e-04 1.726032e-03
 [159,] 3.059066e-03 9.919863e-05 9.373034e-04
 [160,] 3.153985e-03 9.925403e-05 9.667241e-04
 [161,] 3.557855e-04 5.490924e-05 5.850674e-05
 [162,] 3.293109e-03 9.861457e-05 9.881992e-04
 [163,] 2.974238e-03 9.657737e-05 8.065622e-04
 [164,] 2.763099e-04 9.972296e-05 1.023344e-04
 [165,] 2.698661e-04 1.001661e-04 1.009582e-04
 [166,] 5.973617e-05 5.109991e-05 1.262181e-05
 [167,] 2.618591e-04 1.007193e-04 9.914993e-05
 [168,] 1.491589e-04 6.580771e-05 4.057912e-05
 [169,] 1.603734e-04 6.441820e-05 4.126570e-05
 [170,] 2.385117e-03 9.713124e-05 6.720977e-04
 [171,] 1.754655e-04 5.939433e-05 3.820200e-05
 [172,] 1.565985e-04 6.588095e-05 4.205427e-05
 [173,] 1.653864e-04 5.958786e-05 3.678821e-05
 [174,] 5.700236e-05 5.231851e-05 1.218091e-05
 [175,] 5.767652e-05 5.309583e-05 1.215022e-05
 [176,] 4.849369e-04 6.543947e-05 1.123486e-04
 [177,] 5.394522e-05 5.053176e-05 1.214209e-05
 [178,] 2.253107e-03 1.188779e-04 1.071755e-03
 [179,] 5.861320e-05 5.260087e-05 1.217592e-05
 [180,] 2.644280e-04 5.776160e-05 5.300373e-05
 [181,] 5.833231e-05 5.081812e-05 1.230635e-05
 [182,] 5.898464e-05 5.099531e-05 1.239895e-05
 [183,] 5.257850e-05 5.111916e-05 1.201641e-05
 [184,] 5.372510e-05 4.991476e-05 1.223572e-05
 [185,] 5.656276e-05 5.105753e-05 1.223316e-05
 [186,] 2.928615e-04 5.570206e-05 5.138321e-05
 [187,] 3.580992e-03 1.131522e-04 1.515293e-03
 [188,] 2.657554e-04 6.524516e-05 6.050585e-05
 [189,] 5.612151e-05 5.665333e-05 1.202873e-05
 [190,] 1.819432e-04 7.312042e-05 5.190269e-05
 [191,] 5.660537e-05 6.208636e-05 1.201718e-05
 [192,] 5.238685e-05 5.498466e-05 1.201206e-05
 [193,] 3.786213e-03 1.097690e-04 1.435506e-03
 [194,] 2.696612e-04 7.209145e-05 8.217513e-05
 [195,] 5.866123e-05 6.275340e-05 1.206724e-05
 [196,] 6.060671e-05 6.169986e-05 1.206335e-05
 [197,] 1.661513e-04 5.536875e-05 2.113089e-05
 [198,] 1.506686e-04 5.585616e-05 2.318736e-05
 [199,] 1.419579e-04 5.723619e-05 2.447626e-05
 [200,] 1.437750e-04 5.688002e-05 2.422305e-05
 [201,] 1.387062e-04 5.717632e-05 2.412398e-05
 [202,] 1.432584e-04 5.439403e-05 2.043378e-05
 [203,] 1.508294e-04 5.490991e-05 1.906917e-05
 [204,] 1.478614e-04 5.504876e-05 2.136999e-05
 [205,] 1.399498e-04 5.691846e-05 2.397089e-05
 [206,] 1.494121e-04 5.513672e-05 2.198713e-05
 [207,] 1.496608e-04 5.461711e-05 2.135763e-05
 [208,] 1.432584e-04 5.556092e-05 2.269251e-05
 [209,] 1.626625e-04 5.456848e-05 2.136614e-05
 [210,] 4.373799e-03 1.299835e-04 2.516568e-03
 [211,] 1.563529e-04 5.598212e-05 2.419365e-05
 [212,] 1.524733e-04 5.605342e-05 2.399850e-05
 [213,] 1.540357e-04 5.477514e-05 2.226456e-05
 [214,] 7.883832e-05 5.235071e-05 1.395724e-05
 [215,] 1.604964e-04 5.400059e-05 2.027354e-05
 [216,] 1.505704e-04 5.422980e-05 1.977936e-05
 [217,] 4.084618e-04 5.345316e-05 4.362532e-05
 [218,] 1.347945e-04 5.449697e-05 2.031986e-05
 [219,] 1.678887e-04 5.569141e-05 1.871048e-05
 [220,] 4.917422e-05 5.180508e-05 1.237893e-05
 [221,] 5.025143e-05 5.159870e-05 1.220769e-05
 [222,] 1.715742e-04 5.447886e-05 2.052941e-05
 [223,] 7.393692e-05 5.096917e-05 1.516785e-05
 [224,] 1.851507e-04 5.561960e-05 1.928740e-05
 [225,] 1.839781e-04 5.510098e-05 2.467166e-05
 [226,] 4.944964e-05 5.140786e-05 1.248711e-05
 [227,] 4.935303e-05 5.189123e-05 1.252994e-05
 [228,] 7.005855e-04 5.269888e-05 5.451203e-05
 [229,] 4.989266e-05 5.164973e-05 1.225380e-05
 [230,] 1.939780e-04 5.483614e-05 2.318204e-05
 [231,] 1.865716e-04 5.483614e-05 2.280127e-05
 [232,] 1.748403e-04 5.556018e-05 2.464832e-05
 [233,] 1.691517e-04 5.573718e-05 2.456570e-05
 [234,] 1.561884e-04 5.547176e-05 1.886068e-05
 [235,] 1.553906e-04 5.542540e-05 1.888821e-05
 [236,] 1.392671e-04 5.451321e-05 1.898298e-05
 [237,] 1.647473e-04 5.446857e-05 2.034416e-05
 [238,] 1.252990e-04 5.535458e-05 1.565520e-05
 [239,] 1.524733e-04 5.450701e-05 2.056738e-05
 [240,] 5.486621e-05 5.385076e-05 1.245244e-05
 [241,] 1.538019e-04 5.557819e-05 1.864917e-05
 [242,] 4.994165e-05 5.198574e-05 1.228178e-05
 [243,] 5.399292e-05 5.268886e-05 1.245063e-05
 [244,] 1.776646e-04 5.507353e-05 2.252679e-05
 [245,] 5.340086e-05 5.265203e-05 1.245551e-05
 [246,] 5.399148e-05 5.303302e-05 1.245266e-05
 [247,] 5.598290e-05 5.029494e-05 1.260906e-05
 [248,] 5.476543e-05 5.039196e-05 1.258774e-05
 [249,] 3.942583e-03 1.182764e-04 1.834344e-03
 [250,] 1.620642e-04 5.553384e-05 1.991555e-05
 [251,] 1.743279e-04 5.581477e-05 2.340880e-05
 [252,] 5.063577e-05 5.096442e-05 1.256974e-05
 [253,] 3.368627e-04 5.348422e-05 3.871888e-05
 [254,] 5.707867e-05 5.354542e-05 1.300462e-05
 [255,] 2.161619e-03 1.049836e-04 8.709047e-04
 [256,] 1.113157e-04 1.144425e-04 3.343972e-05
 [257,] 1.267441e-04 1.176383e-04 3.934537e-05
 [258,] 5.953992e-04 9.806865e-05 2.252945e-04
 [259,] 1.265920e-04 1.172725e-04 3.818228e-05
 [260,] 2.342694e-03 1.187352e-04 1.012377e-03
 [261,] 5.953992e-04 9.494896e-05 2.098442e-04
 [262,] 6.105361e-04 9.451092e-05 2.123648e-04
 [263,] 4.161553e-04 9.531768e-05 1.615461e-04
 [264,] 2.538892e-04 9.511068e-05 9.972814e-05
 [265,] 2.438888e-04 9.584661e-05 9.738412e-05
 [266,] 9.003940e-05 5.097524e-05 1.637825e-05
 [267,] 2.916025e-03 1.140738e-04 1.081093e-03
 [268,] 2.559723e-04 9.750707e-05 1.051926e-04
 [269,] 2.559723e-04 9.708539e-05 1.044187e-04
 [270,] 2.559723e-04 9.626210e-05 1.028930e-04
 [271,] 2.728019e-04 9.723003e-05 1.114580e-04
 [272,] 2.614923e-03 1.153512e-04 1.023113e-03
 [273,] 8.629696e-04 1.109940e-04 3.459403e-04
 [274,] 6.873196e-05 9.790206e-05 2.140006e-05
 [275,] 6.835451e-05 9.905509e-05 2.143283e-05
 [276,] 1.456696e-04 7.546757e-05 3.559279e-05
 [277,] 3.334390e-04 7.758458e-05 7.421518e-05
 [278,] 3.659157e-03 1.040499e-04 9.720038e-04
 [279,] 3.250235e-03 1.049976e-04 9.427100e-04
 [280,] 1.218392e-04 1.158948e-04 3.501394e-05
 [281,] 6.828564e-05 1.000721e-04 2.142769e-05
 [282,] 6.744197e-04 8.850338e-05 2.388590e-04
 [283,] 5.885091e-05 5.716764e-05 1.256177e-05
 [284,] 2.594042e-04 8.519097e-05 9.266166e-05
 [285,] 1.845308e-03 1.023967e-04 5.476815e-04
 [286,] 1.641268e-03 9.919813e-05 3.895996e-04
 [287,] 2.610475e-04 8.181992e-05 8.768081e-05
 [288,] 1.157792e-03 9.809375e-05 3.174788e-04
 [289,] 1.663219e-03 1.067549e-04 5.964740e-04
 [290,] 7.048810e-04 8.268304e-05 2.189481e-04
 [291,] 1.869235e-03 1.032949e-04 5.888950e-04
 [292,] 3.137051e-04 1.044180e-04 1.660648e-05
 [293,] 2.484370e-04 8.227687e-05 8.431691e-05
 [294,] 3.264703e-04 8.554767e-05 1.021355e-04
 [295,] 1.656302e-03 1.065401e-04 6.057413e-04
 [296,] 2.538309e-04 8.513188e-05 9.180908e-05
 [297,] 1.833072e-03 1.058140e-04 6.523049e-04
 [298,] 1.553461e-03 1.063721e-04 5.663031e-04
 [299,] 7.878571e-05 8.568213e-05 2.176844e-05
 [300,] 1.053265e-03 9.887529e-05 2.664863e-04
 [301,] 1.419961e-03 7.628296e-05 2.657427e-04
 [302,] 1.697294e-03 1.078072e-04 6.493680e-04
 [303,] 8.284888e-04 7.819173e-05 1.943363e-04
 [304,] 2.789132e-04 1.120524e-04 1.660040e-05
 [305,] 6.830285e-05 1.545403e-04 5.089832e-05
 [306,] 6.675336e-05 1.456911e-04 4.664162e-05
 [307,] 1.041578e-03 9.900997e-05 3.026010e-04
 [308,] 6.892551e-05 1.888010e-04 5.892580e-05
 [309,] 1.172999e-03 9.914270e-05 3.408458e-04
 [310,] 1.141409e-03 9.890339e-05 3.275618e-04
 [311,] 1.081145e-03 9.840715e-05 3.013925e-04
 [312,] 9.707822e-04 9.762462e-05 2.779623e-04
 [313,] 1.158701e-03 7.560482e-05 2.158446e-04
 [314,] 7.503322e-05 1.481251e-04 5.591713e-05
 [315,] 1.098464e-03 9.903482e-05 3.251308e-04
 [316,] 9.447608e-04 9.812195e-05 2.677162e-04
 [317,] 7.686329e-05 8.596281e-05 2.126315e-05
 [318,] 9.062007e-04 1.008655e-04 2.933392e-04
 [319,] 8.964149e-04 9.817388e-05 2.503796e-04
 [320,] 6.715367e-05 1.327198e-04 4.361097e-05
 [321,] 1.231872e-04 1.117480e-04 4.485636e-05
 [322,] 1.395100e-03 1.037228e-04 4.259977e-04
 [323,] 2.063327e-04 9.893417e-05 1.669243e-05
 [324,] 2.416263e-04 7.670292e-05 6.402635e-05
 [325,] 8.097389e-05 8.607100e-05 2.182002e-05
 [326,] 2.039536e-04 9.326609e-05 1.660697e-05
 [327,] 1.848199e-04 1.026799e-04 1.561214e-05
 [328,] 9.361378e-05 8.736504e-05 2.387594e-05
 [329,] 2.033394e-04 7.931109e-05 5.899086e-05
 [330,] 1.564091e-04 1.233187e-04 1.591879e-05
 [331,] 1.997209e-04 7.887567e-05 5.707031e-05
 [332,] 9.535356e-04 1.017753e-04 3.001794e-04
 [333,] 7.506493e-05 1.423994e-04 5.429368e-05
 [334,] 1.325466e-03 1.003205e-04 3.763217e-04
 [335,] 1.718561e-03 1.035916e-04 5.220924e-04
 [336,] 9.608107e-05 8.238723e-05 1.927899e-05
 [337,] 9.608107e-05 8.244893e-05 1.928260e-05
 [338,] 4.910647e-04 7.485358e-05 6.593431e-05
 [339,] 5.351282e-05 5.214278e-05 1.254203e-05
 [340,] 5.755267e-05 5.233460e-05 1.289244e-05
 [341,] 1.013135e-04 9.176977e-05 1.660316e-05
 [342,] 1.039352e-04 9.134580e-05 1.645974e-05
 [343,] 1.030661e-04 9.134580e-05 1.649761e-05
 [344,] 1.269177e-04 8.577109e-05 1.766808e-05
 [345,] 6.220974e-05 5.246309e-05 1.331402e-05
 [346,] 1.139336e-04 8.011238e-05 1.793377e-05
 [347,] 2.256543e-04 2.072232e-04 3.126285e-05
 [348,] 1.109583e-04 9.263870e-05 1.852136e-05
 [349,] 5.735158e-05 5.223750e-05 1.291439e-05
 [350,] 1.054174e-03 6.833674e-05 1.403068e-04
 [351,] 5.600589e-05 5.223421e-05 1.277698e-05
 [352,] 4.255257e-04 6.526878e-05 7.810048e-05
 [353,] 8.381757e-05 9.232863e-05 2.373638e-05
 [354,] 5.435238e-05 5.172112e-05 1.292322e-05
 [355,] 8.184361e-05 9.251133e-05 2.338875e-05
 [356,] 1.966203e-04 6.471929e-05 4.538942e-05
 [357,] 5.723120e-05 5.197054e-05 1.305110e-05
 [358,] 5.192461e-04 6.462418e-05 8.652102e-05
 [359,] 2.852869e-03 8.394573e-05 1.167591e-04
 [360,] 5.127177e-05 5.247725e-05 1.224046e-05
 [361,] 5.200916e-05 5.247725e-05 1.230667e-05
 [362,] 1.235533e-04 8.972060e-05 1.800818e-05
 [363,] 4.641558e-04 6.329471e-05 7.682556e-05
 [364,] 4.641558e-04 6.367999e-05 7.794221e-05
 [365,] 1.067594e-03 8.578160e-05 6.898742e-05
 [366,] 5.760569e-04 6.164583e-05 8.201052e-05
 [367,] 1.326963e-04 8.776627e-05 1.763631e-05
 [368,] 3.020573e-03 8.512241e-05 1.190198e-04
 [369,] 5.533151e-05 6.937671e-05 1.451166e-05
 [370,] 5.192461e-04 6.258464e-05 8.006232e-05
 [371,] 3.020573e-03 8.402365e-05 1.253032e-04
 [372,] 1.243766e-04 9.785553e-05 2.972364e-05
 [373,] 1.243526e-04 9.791048e-05 2.973279e-05
 [374,] 5.959545e-05 5.775410e-05 1.263568e-05
 [375,] 1.251054e-04 1.012186e-04 3.010601e-05
 [376,] 1.108395e-03 8.716769e-05 6.849765e-05
 [377,] 1.259478e-04 1.005228e-04 2.992433e-05
 [378,] 4.684010e-05 6.177190e-05 1.317032e-05
 [379,] 4.685966e-05 5.909768e-05 1.297351e-05
 [380,] 5.192461e-04 6.254846e-05 7.994687e-05
 [381,] 3.218286e-03 9.133961e-05 1.008947e-04
 [382,] 5.752178e-05 5.216021e-05 1.297076e-05
 [383,] 5.424924e-04 6.200545e-05 8.030642e-05
 [384,] 5.338637e-05 5.217050e-05 1.242123e-05
 [385,] 2.277428e-03 9.436585e-05 8.027363e-05
 [386,] 1.260458e-04 1.004781e-04 1.861678e-05
 [387,] 5.823439e-05 5.231070e-05 1.297433e-05
 [388,] 3.652060e-04 5.853210e-05 5.547191e-05
 [389,] 1.172348e-03 6.147826e-05 1.135470e-04
 [390,] 1.147355e-04 1.001572e-04 1.906557e-05
 [391,] 1.116672e-04 9.971742e-05 1.923305e-05
 [392,] 5.841068e-05 5.239354e-05 1.295651e-05
 [393,] 5.676824e-05 5.252973e-05 1.273860e-05
 [394,] 1.300799e-04 9.835236e-05 1.832351e-05
 [395,] 1.034259e-03 5.329955e-05 3.561836e-05
 [396,] 1.835216e-03 9.544667e-05 6.839553e-05
 [397,] 6.112955e-04 6.183952e-05 8.547587e-05
 [398,] 5.589669e-04 6.025919e-05 7.553620e-05
 [399,] 6.112955e-04 6.074479e-05 8.143156e-05
 [400,] 2.921719e-03 9.247869e-05 9.399924e-05
 [401,] 9.076460e-04 6.425576e-05 1.100938e-04
 [402,] 5.124791e-05 5.120631e-05 1.254233e-05
 [403,] 2.685486e-03 9.565395e-05 8.423686e-05
 [404,] 1.260717e-04 9.391518e-05 1.820548e-05
 [405,] 5.670267e-04 6.330915e-05 8.659487e-05
 [406,] 5.210688e-05 5.182953e-05 1.257534e-05
 [407,] 5.210688e-05 5.182953e-05 1.257534e-05
 [408,] 2.204646e-03 9.628610e-05 7.642352e-05
 [409,] 1.264987e-04 9.697893e-05 1.840036e-05
 [410,] 1.219382e-04 9.647198e-05 1.853778e-05
 [411,] 5.580669e-04 6.384604e-05 8.676877e-05
 [412,] 5.383713e-05 5.184529e-05 1.275438e-05
 [413,] 2.122167e-03 9.445181e-05 7.894228e-05
 [414,] 2.287110e-03 9.394708e-05 8.303535e-05
 [415,] 5.107607e-05 5.197976e-05 1.250755e-05
 [416,] 5.302296e-05 5.209269e-05 1.270762e-05
 [417,] 2.022557e-03 5.677404e-05 1.223155e-04
 [418,] 1.300079e-04 8.445655e-05 1.764058e-05
 [419,] 1.109563e-04 8.513859e-05 1.665066e-05
 [420,] 9.662444e-05 1.128438e-04 1.885436e-05
 [421,] 5.333601e-05 5.219540e-05 1.269920e-05
 [422,] 1.038895e-03 5.775729e-05 8.903959e-05
 [423,] 4.768170e-05 5.231204e-05 1.208823e-05
 [424,] 8.104142e-04 9.798691e-05 5.139625e-05
 [425,] 5.129157e-05 5.340609e-05 1.258419e-05
 [426,] 1.048028e-04 1.015319e-04 1.769246e-05
 [427,] 5.686165e-05 5.663608e-05 1.361780e-05
 [428,] 5.491764e-05 5.231991e-05 1.238719e-05
 [429,] 3.681807e-04 5.713458e-05 4.358601e-05
 [430,] 5.575266e-05 6.026468e-05 1.458576e-05
 [431,] 5.136705e-05 5.212385e-05 1.215852e-05
 [432,] 1.376758e-04 7.455065e-05 1.724432e-05
 [433,] 5.060125e-05 5.165073e-05 1.210350e-05
 [434,] 5.373888e-05 5.086698e-05 1.348196e-05
 [435,] 5.347080e-05 5.072768e-05 1.335844e-05
 [436,] 5.157044e-05 5.213342e-05 1.220313e-05
 [437,] 5.137941e-05 5.224913e-05 1.218188e-05
 [438,] 5.200820e-05 5.096051e-05 1.310810e-05
 [439,] 3.427024e-04 5.803754e-05 4.376817e-05
 [440,] 5.001886e-05 5.490011e-05 1.192857e-05
 [441,] 6.585923e-05 6.203594e-05 1.729480e-05
 [442,] 5.785644e-05 5.725151e-05 1.223137e-05
 [443,] 7.863243e-05 5.573954e-05 1.397715e-05
 [444,] 1.949580e-04 7.276282e-05 1.653465e-05
 [445,] 6.638647e-05 7.265030e-05 1.671111e-05
 [446,] 5.287531e-05 5.641725e-05 1.486359e-05
 [447,] 5.796924e-05 9.321673e-05 1.765235e-05
 [448,] 5.287531e-05 5.665293e-05 1.492977e-05
 [449,] 5.398514e-05 5.677318e-05 1.530036e-05
 [450,] 6.749550e-05 5.247786e-05 1.610337e-05
 [451,] 5.426818e-05 5.714367e-05 1.549569e-05
 [452,] 5.800109e-05 9.306918e-05 1.761778e-05
 [453,] 4.895997e-05 5.661550e-05 1.201604e-05
 [454,] 5.057413e-05 5.681242e-05 1.424044e-05
 [455,] 5.857848e-05 7.769526e-05 1.640695e-05
 [456,] 5.022864e-05 5.699207e-05 1.417805e-05
 [457,] 3.835362e-04 5.725837e-05 2.046950e-05
 [458,] 1.110375e-04 9.796276e-05 2.943638e-05
 [459,] 4.960995e-05 5.870731e-05 1.426573e-05
 [460,] 6.351715e-05 5.292315e-05 1.563444e-05
 [461,] 5.053507e-05 5.934831e-05 1.479925e-05
 [462,] 5.019222e-05 5.983732e-05 1.474895e-05
 [463,] 5.844743e-05 9.317220e-05 1.755317e-05
 [464,] 5.053507e-05 6.000415e-05 1.493411e-05
 [465,] 5.053507e-05 6.017290e-05 1.496847e-05
 [466,] 5.036059e-05 6.069089e-05 1.499396e-05
 [467,] 4.870775e-05 7.861277e-05 1.452186e-05
 [468,] 5.838772e-05 9.149476e-05 1.756143e-05
 [469,] 5.844743e-05 9.147842e-05 1.756954e-05
 [470,] 4.920760e-05 6.051715e-05 1.441245e-05
 [471,] 6.255750e-05 5.492592e-05 1.616412e-05
 [472,] 4.991321e-05 5.962140e-05 1.191112e-05
 [473,] 5.905641e-05 7.773961e-05 1.641737e-05
 [474,] 6.080187e-05 5.391096e-05 1.543242e-05
 [475,] 4.944007e-05 6.182634e-05 1.476703e-05
 [476,] 6.278964e-05 5.492592e-05 1.622567e-05
 [477,] 6.326942e-05 5.492592e-05 1.635102e-05
 [478,] 6.393909e-05 5.427823e-05 1.628825e-05
 [479,] 4.945817e-05 6.126046e-05 1.467777e-05
 [480,] 4.782834e-05 5.865934e-05 1.219597e-05
 [481,] 4.987246e-05 6.069529e-05 1.478729e-05
 [482,] 4.972209e-05 6.069529e-05 1.471277e-05
 [483,] 4.808144e-05 5.706621e-05 1.335464e-05
 [484,] 5.019108e-05 6.163562e-05 1.512094e-05
 [485,] 5.866009e-05 9.219422e-05 1.755899e-05
 [486,] 6.261842e-05 5.310371e-05 1.560276e-05
 [487,] 5.002363e-05 5.681304e-05 1.429351e-05
 [488,] 5.478938e-05 8.122661e-05 1.547160e-05
 [489,] 5.873588e-05 9.273887e-05 1.755021e-05
 [490,] 4.921311e-05 6.089359e-05 1.464080e-05
 [491,] 5.035944e-05 5.681304e-05 1.431871e-05
 [492,] 5.499033e-05 8.158071e-05 1.546309e-05
 [493,] 4.936304e-05 6.051715e-05 1.464705e-05
 [494,] 5.936697e-05 7.942389e-05 1.642212e-05
 [495,] 6.705012e-05 5.367483e-05 1.675224e-05
 [496,] 6.336921e-05 5.268631e-05 1.560999e-05
 [497,] 5.881561e-05 9.264694e-05 1.755777e-05
 [498,] 4.921311e-05 6.034102e-05 1.454066e-05
 [499,] 4.970949e-05 5.962140e-05 1.192026e-05
 [500,] 5.035944e-05 6.126046e-05 1.512964e-05
 [501,] 6.511781e-05 5.333354e-05 1.619510e-05
 [502,] 5.053391e-05 6.126046e-05 1.521140e-05
 [503,] 4.921311e-05 6.126046e-05 1.470668e-05
 [504,] 4.921311e-05 6.144700e-05 1.474000e-05
 [505,] 4.921311e-05 6.144700e-05 1.474000e-05
 [506,] 4.921311e-05 6.126046e-05 1.470668e-05
 [507,] 5.866009e-05 9.238358e-05 1.755342e-05
 [508,] 4.921311e-05 6.144700e-05 1.474000e-05
 [509,] 4.906916e-05 6.144700e-05 1.466400e-05
 [510,] 4.902588e-05 6.001705e-05 1.438821e-05
 [511,] 6.613452e-05 7.295683e-05 1.662625e-05
 [512,] 6.261842e-05 5.285142e-05 1.550868e-05
 [513,] 6.261842e-05 5.333354e-05 1.568723e-05
 [514,] 6.286332e-05 5.333354e-05 1.574422e-05
 [515,] 5.866009e-05 9.227516e-05 1.755645e-05
 [516,] 4.921311e-05 6.126046e-05 1.470668e-05
 [517,] 4.906916e-05 6.126046e-05 1.463126e-05
 [518,] 6.261842e-05 5.321223e-05 1.564279e-05
 [519,] 5.866009e-05 9.224876e-05 1.755725e-05
 [520,] 4.893114e-05 6.144700e-05 1.458933e-05
 [521,] 6.214444e-05 5.344560e-05 1.561517e-05
 [522,] 5.866009e-05 9.238358e-05 1.755342e-05
 [523,] 3.744332e-04 5.482946e-05 2.194685e-05
 [524,] 6.138501e-05 5.595956e-05 1.613352e-05
 [525,] 6.456229e-05 5.403163e-05 1.634399e-05
 [526,] 6.068189e-05 5.609664e-05 1.596861e-05
 [527,] 4.906916e-05 6.144700e-05 1.466400e-05
 [528,] 5.898693e-05 9.235605e-05 1.758349e-05
 [529,] 5.019108e-05 6.157525e-05 1.510944e-05
 [530,] 4.893114e-05 6.144700e-05 1.458933e-05
 [531,] 5.839588e-05 9.209374e-05 1.754308e-05
 [532,] 5.032199e-05 6.221414e-05 1.529558e-05
 [533,] 6.589113e-05 5.453191e-05 1.684669e-05
 [534,] 5.032199e-05 6.185277e-05 1.522636e-05
 [535,] 5.032199e-05 6.241125e-05 1.533315e-05
 [536,] 5.032199e-05 6.221414e-05 1.529558e-05
 [537,] 3.650040e-04 5.633717e-05 2.033108e-05
 [538,] 6.481311e-05 5.491851e-05 1.679904e-05
 [539,] 6.244699e-05 5.697231e-05 1.676085e-05
 [540,] 5.032199e-05 6.221414e-05 1.529558e-05
 [541,] 4.734225e-05 5.903506e-05 1.215603e-05
 [542,] 5.032199e-05 6.241125e-05 1.533315e-05
 [543,] 5.881561e-05 9.235605e-05 1.756693e-05
 [544,] 6.293460e-05 5.697231e-05 1.690122e-05
 [545,] 6.268814e-05 5.697231e-05 1.683061e-05
 [546,] 4.733818e-05 6.030266e-05 1.244191e-05
 [547,] 5.032199e-05 6.283225e-05 1.541296e-05
 [548,] 6.251663e-05 5.712245e-05 1.682930e-05
 [549,] 5.015495e-05 6.241125e-05 1.524932e-05
 [550,] 5.889929e-05 9.235605e-05 1.757474e-05
 [551,] 5.015495e-05 6.283225e-05 1.532780e-05
 [552,] 6.424844e-05 5.466144e-05 1.656521e-05
 [553,] 6.452792e-05 5.479277e-05 1.668230e-05
 [554,] 5.580955e-05 5.881284e-05 1.441813e-05
 [555,] 6.968581e-05 7.583210e-05 1.975702e-05
 [556,] 5.926368e-05 7.831854e-05 1.643161e-05
 [557,] 6.981825e-05 5.466144e-05 1.777802e-05
 [558,] 6.608416e-05 5.561928e-05 1.731407e-05
 [559,] 6.608416e-05 5.576356e-05 1.736894e-05
 [560,] 5.898693e-05 9.252831e-05 1.757618e-05
 [561,] 4.968985e-05 6.444625e-05 1.533976e-05
 [562,] 5.915111e-05 9.352820e-05 1.756961e-05
 [563,] 5.947432e-05 9.313586e-05 1.761096e-05
 [564,] 6.452792e-05 5.684325e-05 1.742216e-05
 [565,] 5.894739e-05 9.313586e-05 1.756515e-05
 [566,] 4.983893e-05 6.581030e-05 1.566114e-05
 [567,] 4.983893e-05 6.581030e-05 1.566114e-05
 [568,] 6.452792e-05 5.684325e-05 1.742216e-05
 [569,] 4.960509e-05 6.423572e-05 1.210991e-05
 [570,] 4.738310e-05 6.270151e-05 1.353681e-05
 [571,] 7.896145e-05 6.899226e-05 1.407839e-05
 [572,] 4.745717e-05 6.300310e-05 1.367211e-05
 [573,] 1.110197e-04 9.821274e-05 2.948847e-05
 [574,] 6.578467e-05 5.242620e-05 1.594995e-05
 [575,] 6.464409e-05 5.233026e-05 1.568101e-05
 [576,] 8.157915e-05 8.924907e-05 2.311893e-05
 [577,] 6.540813e-05 6.696820e-05 1.629283e-05
 [578,] 6.293460e-05 5.421123e-05 1.594861e-05
 [579,] 6.293460e-05 5.399078e-05 1.586744e-05
 [580,] 6.240565e-05 5.399078e-05 1.574276e-05
 [581,] 6.318642e-05 5.399078e-05 1.592597e-05
 [582,] 6.359234e-05 5.258607e-05 1.556786e-05
 [583,] 6.359234e-05 5.258607e-05 1.556786e-05
 [584,] 4.995926e-05 5.743725e-05 1.191878e-05
 [585,] 6.557309e-05 5.291939e-05 1.612043e-05
 [586,] 6.391920e-05 5.210933e-05 1.544200e-05
 [587,] 6.586853e-05 5.229520e-05 1.590800e-05
 [588,] 4.389934e-04 5.492006e-05 2.177899e-05
 [589,] 6.292537e-05 5.399734e-05 1.594033e-05
 [590,] 5.092841e-05 6.067932e-05 1.193711e-05
 [591,] 6.683280e-05 6.916277e-05 1.592887e-05
 [592,] 5.779564e-05 5.768677e-05 1.519451e-05
 [593,] 7.070860e-05 1.288336e-04 1.840899e-05
 [594,] 5.924322e-05 5.959006e-05 1.209246e-05
 [595,] 6.304202e-05 5.169857e-05 1.509570e-05
 [596,] 6.291301e-05 5.234299e-05 1.542694e-05
 [597,] 6.266294e-05 5.142801e-05 1.500757e-05
 [598,] 6.621805e-05 9.115211e-05 1.902142e-05
 [599,] 5.849424e-05 5.510282e-05 1.492312e-05
 [600,] 5.848726e-05 5.472523e-05 1.482664e-05
 [601,] 5.862269e-05 5.213997e-05 1.423709e-05
 [602,] 5.848726e-05 5.490749e-05 1.484912e-05
 [603,] 6.554692e-05 6.890170e-05 1.694229e-05
 [604,] 5.482084e-05 5.619332e-05 1.199153e-05
 [605,] 1.013611e-04 5.560377e-05 2.395387e-05
 [606,] 9.279756e-05 5.426952e-05 2.156900e-05
 [607,] 5.832442e-05 5.948769e-05 1.195064e-05
 [608,] 6.845727e-05 9.055152e-05 2.020073e-05
 [609,] 2.769031e-04 5.965963e-05 1.717745e-05
 [610,] 1.075372e-04 7.438654e-05 2.384616e-05
 [611,] 5.220488e-05 5.383583e-05 1.191268e-05
 [612,] 4.779629e-05 5.483235e-05 1.289091e-05
 [613,] 6.507235e-05 7.886034e-05 1.957883e-05
 [614,] 1.158023e-04 1.163519e-04 2.689799e-05
 [615,] 5.276187e-05 5.414447e-05 1.187711e-05
 [616,] 4.758843e-05 5.339649e-05 1.254116e-05
 [617,] 1.001185e-04 5.220964e-05 2.102076e-05
 [618,] 5.566227e-05 5.562154e-05 1.200744e-05
 [619,] 1.111031e-04 1.017685e-04 3.032691e-05
 [620,] 6.782370e-05 9.042438e-05 1.988231e-05
 [621,] 6.929196e-05 9.044907e-05 2.044716e-05
 [622,] 4.738981e-05 5.746986e-05 1.253066e-05
 [623,] 1.003189e-04 5.315742e-05 2.186147e-05
 [624,] 6.489001e-05 8.582079e-05 2.043065e-05
 [625,] 5.646143e-05 5.819594e-05 1.197481e-05
 [626,] 1.251496e-04 5.225569e-05 2.434208e-05
 [627,] 7.039336e-05 9.070211e-05 2.035294e-05
 [628,] 5.062819e-05 5.329906e-05 1.195657e-05
 [629,] 6.965235e-05 9.077734e-05 2.048724e-05
 [630,] 7.039336e-05 9.078878e-05 2.044667e-05
 [631,] 4.839161e-05 5.495393e-05 1.219848e-05
 [632,] 6.631430e-05 5.719698e-05 1.251835e-05
 [633,] 6.681139e-05 5.809159e-05 1.246037e-05
 [634,] 7.077417e-05 7.828076e-05 1.778993e-05
 [635,] 1.235782e-04 1.177095e-04 2.804948e-05
 [636,] 6.746439e-05 9.126479e-05 1.957532e-05
 [637,] 8.531723e-05 5.289586e-05 1.948303e-05
 [638,] 4.937172e-05 5.913037e-05 1.226975e-05
 [639,] 6.973386e-05 9.234871e-05 1.985544e-05
 [640,] 1.200031e-04 7.763852e-05 2.541482e-05
 [641,] 6.654775e-05 9.305376e-05 1.885603e-05
 [642,] 6.478476e-05 8.336801e-05 1.968229e-05
 [643,] 5.209421e-05 8.540184e-05 1.422021e-05
 [644,] 7.011710e-05 7.900523e-05 1.768002e-05
 [645,] 9.762349e-05 5.345957e-05 2.167455e-05
 [646,] 9.762349e-05 5.345957e-05 2.167455e-05
 [647,] 1.100754e-04 1.374383e-04 2.544705e-05
 [648,] 1.263463e-04 7.718989e-05 2.794278e-05
 [649,] 6.802883e-05 9.364244e-05 1.895869e-05
 [650,] 1.673737e-04 5.545957e-05 1.673593e-05
 [651,] 1.694585e-04 5.584049e-05 1.667565e-05
 [652,] 8.957091e-05 5.137165e-05 1.882689e-05
 [653,] 1.015082e-04 1.397281e-04 2.451061e-05
 [654,] 5.171774e-05 5.888802e-05 1.504164e-05
 [655,] 6.808093e-05 9.520245e-05 1.859572e-05
 [656,] 6.498395e-05 7.525498e-05 1.894492e-05
 [657,] 6.748598e-05 9.425545e-05 1.863053e-05
 [658,] 8.398351e-05 5.172927e-05 1.835571e-05
 [659,] 6.934377e-05 9.195796e-05 2.020458e-05
 [660,] 6.514676e-05 7.072582e-05 1.820253e-05
 [661,] 5.768400e-05 5.534559e-05 1.233239e-05
 [662,] 1.522403e-04 5.743578e-05 1.631907e-05
 [663,] 6.744857e-05 5.339515e-05 1.630514e-05
 [664,] 6.647008e-05 9.578365e-05 1.830798e-05
 [665,] 6.702484e-05 9.527201e-05 1.848280e-05
 [666,] 6.570406e-05 9.645538e-05 1.815222e-05
 [667,] 5.588184e-05 5.458011e-05 1.317344e-05
 [668,] 1.441884e-04 5.731521e-05 1.634314e-05
 [669,] 7.241688e-05 7.872338e-05 1.996541e-05
 [670,] 5.679444e-05 5.348069e-05 1.302148e-05
 [671,] 1.291335e-04 1.177517e-04 4.435295e-05
 [672,] 7.547929e-05 5.753327e-05 2.086798e-05
 [673,] 8.011345e-05 6.069653e-05 2.391172e-05
 [674,] 6.518241e-05 5.853984e-05 1.576926e-05
 [675,] 5.601659e-05 6.517576e-05 1.385038e-05
 [676,] 7.834110e-05 7.021243e-05 2.391635e-05
 [677,] 7.748177e-05 7.085827e-05 2.388613e-05
 [678,] 1.106724e-04 9.076593e-05 2.882217e-05
 [679,] 7.439114e-05 7.994679e-05 2.559708e-05
 [680,] 4.986876e-05 6.786568e-05 1.226063e-05
 [681,] 7.119228e-05 7.742093e-05 2.316906e-05
 [682,] 7.084229e-05 1.283718e-04 2.439846e-05
 [683,] 2.358409e-04 9.560312e-05 7.233869e-05
 [684,] 7.131932e-05 5.606185e-05 1.763626e-05
 [685,] 6.543699e-05 7.974622e-05 1.744067e-05
 [686,] 4.947043e-05 6.147004e-05 1.482691e-05
 [687,] 6.428769e-05 7.850293e-05 1.736649e-05
 [688,] 1.111810e-04 8.949755e-05 2.679971e-05
 [689,] 7.393549e-05 7.571667e-05 2.380580e-05
 [690,] 6.400642e-05 7.911668e-05 1.735663e-05
 [691,] 5.612870e-05 5.804739e-05 1.236047e-05
 [692,] 1.111578e-04 8.885574e-05 2.666893e-05
 [693,] 6.446050e-05 5.984007e-05 1.915128e-05
 [694,] 6.585256e-05 7.810624e-05 1.739922e-05
 [695,] 7.181029e-05 7.247776e-05 2.174460e-05
 [696,] 7.154875e-05 8.027966e-05 2.411720e-05
 [697,] 6.535824e-05 7.673336e-05 1.800385e-05
 [698,] 1.116450e-04 8.549471e-05 2.549141e-05
 [699,] 5.094989e-05 7.154948e-05 1.769098e-05
 [700,] 6.779099e-05 9.310117e-05 1.582458e-05
 [701,] 4.712560e-05 7.032882e-05 1.337960e-05
 [702,] 5.213793e-05 6.419072e-05 1.528890e-05
 [703,] 4.965604e-05 6.550661e-05 1.579811e-05
 [704,] 1.120674e-04 8.487739e-05 2.530240e-05
 [705,] 6.455951e-05 7.149955e-05 1.800073e-05
 [706,] 4.753713e-05 6.213494e-05 1.282584e-05
 [707,] 1.117570e-04 8.710686e-05 2.596922e-05
 [708,] 6.487708e-05 7.124123e-05 1.832782e-05
 [709,] 7.438881e-05 6.667665e-05 1.402191e-05
 [710,] 1.116343e-04 8.699538e-05 2.589459e-05
 [711,] 5.429558e-05 6.134525e-05 1.698234e-05
 [712,] 5.321617e-05 6.290301e-05 1.694477e-05
 [713,] 4.735166e-05 5.872499e-05 1.270280e-05
 [714,] 6.530715e-05 7.733013e-05 1.949021e-05
 [715,] 6.759976e-05 8.017077e-05 1.766507e-05
 [716,] 4.734236e-05 6.195783e-05 1.335361e-05
 [717,] 5.161418e-05 5.849996e-05 1.279732e-05
 [718,] 5.343772e-05 5.830638e-05 1.270959e-05
 [719,] 1.132864e-04 8.826538e-05 2.547833e-05
 [720,] 6.551562e-05 7.402827e-05 1.774828e-05
 [721,] 6.550850e-05 7.334474e-05 1.793410e-05
 [722,] 6.786595e-05 7.434926e-05 1.501243e-05
 [723,] 1.208008e-04 1.005809e-04 3.213962e-05
 [724,] 9.355911e-05 7.890996e-05 2.118584e-05
 [725,] 9.268031e-05 7.818650e-05 2.153390e-05
 [726,] 6.580766e-05 6.891926e-05 1.771505e-05
 [727,] 7.279046e-05 9.395826e-05 2.445428e-05
 [728,] 6.694342e-05 7.634543e-05 1.918244e-05
 [729,] 6.381511e-05 5.439756e-05 1.435577e-05
 [730,] 8.455824e-05 6.306518e-05 2.044063e-05
 [731,] 7.542161e-05 6.604062e-05 1.597433e-05
 [732,] 1.259692e-04 1.403285e-04 3.021931e-05
 [733,] 5.470754e-05 9.255990e-05 1.645920e-05
 [734,] 1.137151e-04 1.602903e-04 4.157380e-05
 [735,] 5.407660e-05 9.146254e-05 1.659088e-05
 [736,] 5.419862e-05 8.021859e-05 1.276487e-05
 [737,] 1.042978e-04 1.232076e-04 3.617739e-05
 [738,] 9.229146e-05 1.416485e-04 1.332505e-05
 [739,] 8.308473e-05 8.509592e-05 1.345706e-05
 [740,] 6.926562e-05 6.161501e-05 1.581265e-05
 [741,] 7.048124e-05 1.161933e-04 4.025010e-05
 [742,] 5.491493e-05 1.202403e-04 2.852441e-05
 [743,] 6.867345e-05 6.510706e-05 1.596559e-05
 [744,] 6.748425e-05 6.292341e-05 1.618058e-05
 [745,] 6.930781e-05 6.408452e-05 1.589489e-05
 [746,] 6.928678e-05 6.474663e-05 1.595034e-05
 [747,] 7.009867e-05 6.565533e-05 1.592776e-05
 [748,] 7.009867e-05 6.576942e-05 1.595467e-05
 [749,] 7.187536e-05 6.512286e-05 1.590736e-05
 [750,] 1.250948e-04 2.431254e-04 2.163638e-05
 [751,] 6.038024e-05 1.153709e-04 3.190439e-05
 [752,] 6.927235e-05 6.691758e-05 1.638931e-05
 [753,] 2.899680e-04 2.476989e-04 2.723663e-05
 [754,] 7.530472e-05 6.740261e-05 2.141893e-05
 [755,] 5.988389e-05 7.766928e-05 2.321283e-05
 [756,] 4.843106e-05 5.526001e-05 1.295597e-05
 [757,] 5.875122e-05 7.218798e-05 2.118800e-05
 [758,] 4.822052e-05 5.260696e-05 1.263641e-05
 [759,] 5.607399e-05 9.008746e-05 1.574160e-05
 [760,] 5.942199e-05 6.591973e-05 1.985194e-05
 [761,] 1.087097e-04 1.172940e-04 3.302489e-05
 [762,] 5.842132e-05 5.631588e-05 1.677104e-05
 [763,] 5.781191e-05 6.299687e-05 1.841318e-05
 [764,] 1.228077e-04 1.179966e-04 4.003203e-05
 [765,] 4.913252e-05 5.372314e-05 1.329428e-05
 [766,] 1.087877e-04 1.177808e-04 3.347646e-05
 [767,] 7.060927e-05 6.725378e-05 2.049275e-05
 [768,] 7.009013e-05 6.876591e-05 2.500566e-05
 [769,] 6.032329e-05 6.935053e-05 2.122752e-05
 [770,] 5.545900e-05 8.392320e-05 1.561618e-05
 [771,] 1.336180e-04 6.776451e-05 2.389137e-05
 [772,] 6.004964e-05 7.149772e-05 2.161228e-05
 [773,] 1.098979e-04 1.170798e-04 3.326661e-05
 [774,] 7.211501e-05 6.527092e-05 2.456530e-05
 [775,] 1.094806e-04 1.169313e-04 3.324867e-05
 [776,] 6.018392e-05 6.862691e-05 2.095704e-05
 [777,] 5.779076e-05 8.313830e-05 1.493025e-05
 [778,] 6.327398e-05 6.396330e-05 2.101504e-05
 [779,] 7.499559e-05 6.175326e-05 1.913593e-05
 [780,] 1.092679e-04 1.168744e-04 3.324795e-05
 [781,] 1.096282e-04 1.169984e-04 3.327219e-05
 [782,] 4.955850e-05 5.233269e-05 1.315644e-05
 [783,] 1.450981e-04 7.683896e-05 2.036135e-05
 [784,] 1.104610e-04 1.173457e-04 3.330146e-05
 [785,] 7.600167e-05 6.279337e-05 1.987844e-05
 [786,] 4.778929e-05 5.375029e-05 1.245882e-05
 [787,] 5.822282e-05 6.117717e-05 1.539151e-05
 [788,] 1.103024e-04 1.168424e-04 3.365705e-05
 [789,] 7.198716e-05 6.297435e-05 1.910181e-05
 [790,] 6.189290e-05 7.176104e-05 2.262383e-05
 [791,] 5.946327e-05 7.281470e-05 2.188526e-05
 [792,] 7.336593e-05 6.987647e-05 2.670496e-05
 [793,] 8.617217e-05 6.119981e-05 2.087208e-05
 [794,] 6.839867e-05 6.338477e-05 1.823570e-05
 [795,] 5.429835e-05 5.455744e-05 1.189356e-05
 [796,] 5.683015e-05 6.531293e-05 1.490210e-05
 [797,] 1.146643e-04 1.511560e-04 9.562521e-05
 [798,] 1.552423e-04 5.761827e-04 4.786559e-04
 [799,] 6.223353e-05 6.450987e-05 2.101674e-05
 [800,] 5.800048e-05 8.861256e-05 2.577293e-05
 [801,] 6.858268e-05 1.058529e-04 1.592072e-05
 [802,] 6.037358e-05 1.076492e-04 3.230410e-05
 [803,] 7.141553e-05 8.035937e-05 2.054986e-05
 [804,] 7.141448e-05 6.281607e-05 1.636776e-05
 [805,] 5.453769e-05 2.591739e-04 4.786303e-05
 [806,] 5.422450e-05 9.589447e-05 2.493220e-05
 [807,] 5.871114e-05 1.083261e-04 3.107991e-05
 [808,] 7.170976e-05 7.888519e-05 2.022908e-05
 [809,] 5.309121e-05 1.048222e-04 2.563105e-05
 [810,] 7.091656e-05 6.232031e-05 1.670705e-05
 [811,] 7.091624e-05 6.245103e-05 1.675438e-05
 [812,] 7.194790e-05 1.392703e-04 2.830514e-05
 [813,] 7.160739e-05 8.940904e-05 2.112664e-05
 [814,] 7.162124e-05 6.602068e-05 1.798678e-05
 [815,] 7.166306e-05 6.565064e-05 1.792988e-05
 [816,] 4.982068e-05 1.422129e-04 2.725196e-05
 [817,] 5.083741e-05 2.888598e-04 4.331359e-05
 [818,] 4.949978e-05 2.995721e-04 4.072932e-05
 [819,] 7.167027e-05 7.017332e-05 1.885528e-05
 [820,] 5.028656e-05 3.330727e-04 4.538086e-05
 [821,] 5.028656e-05 3.330727e-04 4.538086e-05
 [822,] 7.202692e-05 6.877384e-05 1.879620e-05
 [823,] 7.203862e-05 1.098309e-04 2.492425e-05
 [824,] 6.011299e-05 2.632861e-04 6.247476e-05
 [825,] 5.367283e-05 1.085729e-04 1.630304e-05
 [826,] 5.933132e-05 2.630294e-04 6.137537e-05
 [827,] 5.933132e-05 2.237895e-04 5.490773e-05
 [828,] 6.165788e-05 2.970017e-04 7.316794e-05
 [829,] 6.433564e-05 2.676067e-04 7.366444e-05
 [830,] 6.377218e-05 2.676067e-04 7.250672e-05
 [831,] 6.377218e-05 2.642495e-04 7.214424e-05
 [832,] 6.174573e-05 2.780623e-04 7.057738e-05
 [833,] 6.377218e-05 3.249084e-04 8.409068e-05
 [834,] 6.433564e-05 2.987445e-04 8.032914e-05
 [835,] 6.377218e-05 2.896003e-04 7.723984e-05
 [836,] 6.327602e-05 3.004346e-04 7.822698e-05
 [837,] 6.544241e-05 6.692559e-04 1.462575e-04
 [838,] 6.502426e-05 7.176464e-05 1.613383e-05
 [839,] 6.239862e-05 5.165389e-04 1.111402e-04
 [840,] 7.455674e-05 4.798213e-04 1.386161e-04
 [841,] 2.110300e-04 1.572428e-04 1.608658e-04
 [842,] 6.686699e-05 6.754352e-05 1.604250e-05
 [843,] 6.400696e-05 5.758032e-04 1.264661e-04
 [844,] 6.509920e-05 5.758032e-04 1.309034e-04
 [845,] 6.509920e-05 5.900970e-04 1.332027e-04
 [846,] 6.569340e-05 8.025324e-04 1.685884e-04
 [847,] 6.397575e-05 8.445523e-04 1.650988e-04
 [848,] 6.454408e-05 6.854998e-04 1.454716e-04
 [849,] 6.398723e-05 8.717707e-04 1.688236e-04
 [850,] 6.455611e-05 7.713760e-04 1.580538e-04
 [851,] 6.629981e-05 6.851253e-04 1.536749e-04
 [852,] 6.438518e-05 8.993775e-04 1.748461e-04
 [853,] 6.516791e-05 7.579327e-04 1.582027e-04
 [854,] 7.571650e-05 6.663675e-04 1.840675e-04
 [855,] 8.486828e-05 6.264452e-05 1.718487e-05
 [856,] 7.571650e-05 7.327096e-04 1.971992e-04
 [857,] 7.966530e-05 1.569800e-03 3.999269e-04
 [858,] 8.059113e-05 1.825033e-03 4.560184e-04
 [859,] 8.059113e-05 1.821520e-03 4.553835e-04
 [860,] 8.533619e-05 1.724977e-03 4.878077e-04
 [861,] 8.049531e-05 1.715029e-04 3.674111e-05
 [862,] 4.685678e-05 8.533255e-04 4.581925e-05
 [863,] 4.678226e-05 1.012319e-03 6.408819e-05
 [864,] 4.662721e-05 6.523105e-04 4.888317e-05
 [865,] 4.638152e-05 6.470864e-04 4.384051e-05
 [866,] 4.639393e-05 6.297103e-04 4.377852e-05
 [867,] 4.638152e-05 6.223871e-04 4.297906e-05
 [868,] 4.638152e-05 6.143702e-04 4.269587e-05
 [869,] 4.644122e-05 5.933389e-04 3.834038e-05
 [870,] 4.825456e-05 8.585117e-05 1.559056e-02
 [871,] 4.649588e-05 5.978751e-04 3.790655e-05
 [872,] 4.658519e-05 5.634676e-04 3.588807e-05
 [873,] 4.649588e-05 7.017791e-04 4.100398e-05
 [874,] 4.646354e-05 5.130156e-04 3.557314e-05
 [875,] 4.639224e-05 4.959897e-04 3.890775e-05
 [876,] 4.641121e-05 4.936075e-04 3.575635e-05
 [877,] 4.649588e-05 4.991712e-04 3.470154e-05
 [878,] 4.639234e-05 4.991712e-04 3.642021e-05
 [879,] 2.085771e-04 2.656617e-04 2.912939e-04
 [880,] 5.805671e-05 1.167775e-04 1.997083e-05
 [881,] 4.637937e-05 5.417119e-04 4.017115e-05
 [882,] 4.649588e-05 5.319283e-04 3.579784e-05
 [883,] 4.649588e-05 5.319283e-04 3.579784e-05
 [884,] 5.018269e-05 4.613524e-04 2.494257e-05
 [885,] 4.637937e-05 5.479447e-04 4.040712e-05
 [886,] 4.647314e-05 5.169776e-04 3.557972e-05
 [887,] 4.825000e-05 7.365213e-05 8.791288e-03
 [888,] 4.829951e-05 7.397044e-05 1.411278e-02
 [889,] 5.781611e-05 1.266672e-04 2.140683e-05
 [890,] 4.825000e-05 7.121066e-05 7.329415e-03
 [891,] 4.638030e-05 5.899089e-04 4.201678e-05
 [892,] 4.825279e-05 6.818775e-05 4.712777e-03
 [893,] 4.825279e-05 6.818775e-05 4.712777e-03
 [894,] 4.827483e-05 6.688135e-05 3.507206e-03
 [895,] 4.826060e-05 6.766987e-05 4.295730e-03
 [896,] 4.825167e-05 6.566026e-05 4.754011e-03
 [897,] 4.825279e-05 6.520286e-05 3.420513e-03
 [898,] 4.827483e-05 7.012543e-05 4.848084e-03
 [899,] 4.827483e-05 7.098676e-05 5.250501e-03
 [900,] 4.827483e-05 7.127985e-05 5.392058e-03
 [901,] 4.825573e-05 7.188862e-05 6.922521e-03
 [902,] 8.191047e-05 1.178554e-04 1.249108e-05
 [903,] 4.652307e-05 5.809702e-04 4.490100e-05
 [904,] 4.646161e-05 5.742795e-04 4.362994e-05
 [905,] 1.525521e-04 6.091198e-05 2.200129e-05
 [906,] 6.147529e-05 1.508189e-04 2.010481e-05
 [907,] 6.053675e-05 1.507364e-04 2.072255e-05
 [908,] 6.058554e-05 1.465808e-04 2.040467e-05
 [909,] 5.991208e-05 1.486369e-04 2.108751e-05
 [910,] 5.966762e-05 1.486369e-04 2.131758e-05
 [911,] 5.966762e-05 1.481569e-04 2.128233e-05
 [912,] 5.955716e-05 1.507364e-04 2.158438e-05
 [913,] 5.994071e-05 1.476035e-04 2.098789e-05
 [914,] 5.906666e-05 1.486369e-04 2.199841e-05
 [915,] 5.946696e-05 1.486369e-04 2.152400e-05
 [916,] 4.837224e-05 6.376282e-05 8.326843e-03
 [917,] 4.845255e-05 6.333756e-05 9.242093e-03
 [918,] 5.957711e-05 1.181265e-04 1.907370e-05
 [919,] 5.990683e-05 1.203625e-04 1.900571e-05
 [920,] 5.887452e-05 9.247944e-05 1.864852e-05
 [921,] 5.886837e-05 9.631550e-05 1.908934e-05
 [922,] 4.698660e-05 2.929777e-04 2.670545e-05
 [923,] 5.889341e-05 9.294047e-05 1.864625e-05
 [924,] 4.725255e-05 3.391508e-04 2.718494e-05
 [925,] 5.999700e-05 1.117637e-04 1.720494e-05
 [926,] 4.864603e-05 6.464135e-05 1.497809e-02
 [927,] 4.829097e-05 6.023267e-05 3.308990e-03
 [928,] 5.979610e-05 9.121803e-05 1.731586e-05
 [929,] 4.871707e-05 6.251067e-05 4.972597e-03
 [930,] 4.871406e-05 5.792996e-05 3.711510e-03
 [931,] 4.880461e-05 5.709244e-05 1.119621e-02
 [932,] 6.130243e-05 1.087185e-04 2.019747e-05
 [933,] 4.696847e-05 3.053250e-04 3.163901e-05
 [934,] 6.090161e-05 1.063167e-04 2.084936e-05
 [935,] 8.527801e-05 1.704982e-04 2.738871e-05
 [936,] 6.213779e-05 1.317300e-04 1.732766e-05
 [937,] 4.901228e-05 5.417768e-05 1.849779e-02
 [938,] 4.875030e-05 5.417768e-05 2.391906e-02
 [939,] 4.865189e-05 5.423124e-05 2.293043e-02
 [940,] 4.899125e-05 5.568645e-05 5.185744e-02
 [941,] 4.908521e-05 5.641271e-05 6.473167e-02
 [942,] 4.907202e-05 5.568645e-05 3.410618e-02
 [943,] 4.901228e-05 5.416106e-05 1.763527e-02
 [944,] 4.903905e-05 5.358139e-05 2.717565e-02
 [945,] 4.974698e-05 5.209088e-05 1.617425e-02
 [946,] 5.000772e-05 5.237830e-05 1.933126e-02
 [947,] 5.168659e-05 5.249780e-05 6.233820e-02
 [948,] 5.005350e-05 5.358139e-05 5.489742e-02
 [949,] 5.030455e-05 5.490571e-05 9.423036e-02
 [950,] 4.925961e-05 5.289421e-05 2.359081e-02
 [951,] 4.991228e-05 5.327407e-05 2.041129e-02
 [952,] 4.991228e-05 5.348454e-05 2.206621e-02
 [953,] 4.931545e-05 5.379380e-05 1.641565e-02
 [954,] 4.953553e-05 5.387475e-05 1.977628e-02
 [955,] 4.696910e-05 3.400199e-04 3.348566e-05
 [956,] 5.040353e-05 5.685935e-05 2.601788e-02
 [957,] 5.040353e-05 5.478378e-05 3.272650e-02
 [958,] 5.115431e-05 5.366374e-05 3.031994e-02
 [959,] 5.065074e-05 5.311145e-05 3.559408e-02
 [960,] 5.047536e-05 5.319905e-05 3.326247e-02
 [961,] 5.020471e-05 5.307590e-05 2.519309e-02
 [962,] 4.974304e-05 5.281528e-05 1.574284e-02
 [963,] 5.020471e-05 5.290828e-05 1.928176e-02
 [964,] 4.933062e-05 5.285029e-05 3.643204e-03
 [965,] 4.971524e-05 5.282527e-05 5.056372e-03
 [966,] 8.803246e-05 6.553975e-05 1.622689e-05
 [967,] 6.421848e-05 1.416696e-04 1.769372e-05
 [968,] 6.705635e-05 1.385117e-04 1.662015e-05
 [969,] 4.808263e-05 2.249061e-04 2.156704e-05
 [970,] 1.027919e-04 1.346165e-04 3.559898e-05
 [971,] 4.884711e-05 5.368954e-05 7.409396e-04
 [972,] 4.918364e-05 5.386273e-05 5.122600e-03
 [973,] 5.002659e-05 5.413933e-05 5.440514e-03
 [974,] 4.948173e-05 5.537485e-05 2.377162e-03
 [975,] 6.736223e-05 6.459569e-05 1.646550e-05
 [976,] 1.602069e-04 1.117399e-04 7.807407e-05
 [977,] 7.506785e-05 5.591475e-05 1.281997e-05
 [978,] 5.134420e-05 5.302504e-05 1.297481e-05
 [979,] 1.868421e-04 8.525203e-05 6.220535e-05
 [980,] 6.991662e-05 8.018080e-05 1.325427e-05
 [981,] 6.756835e-05 6.574605e-05 2.223397e-05
 [982,] 5.791081e-05 6.661455e-05 1.890853e-05
 [983,] 6.150451e-05 5.340973e-05 1.260194e-05
 [984,] 9.997758e-05 7.139373e-05 1.437130e-05
 [985,] 2.622898e-04 1.243022e-04 1.837172e-04
 [986,] 3.095189e-04 1.210063e-04 2.066174e-04
 [987,] 2.125084e-04 1.195044e-04 1.432166e-04
 [988,] 2.511449e-04 1.199500e-04 1.699563e-04
 [989,] 5.436095e-04 1.342409e-04 4.055351e-04
 [990,] 6.171757e-04 1.234274e-03 5.337620e-03
 [991,] 6.220582e-04 1.322427e-03 5.757140e-03
 [992,] 6.220582e-04 1.391356e-03 6.062959e-03
 [993,] 5.717923e-04 1.291968e-03 5.086147e-03
 [994,] 5.596832e-04 1.322815e-03 5.068019e-03
 [995,] 5.947391e-04 1.369863e-03 5.639783e-03
 [996,] 4.137084e-04 1.274046e-04 2.947924e-04
 [997,] 6.935940e-04 1.311541e-03 6.505839e-03
 [998,] 7.452104e-04 1.297243e-03 7.008560e-03
 [999,] 7.173199e-04 1.267190e-03 6.548245e-03
[1000,] 7.003793e-04 1.197543e-03 6.040740e-03
[1001,] 3.983162e-04 5.115897e-04 1.351184e-03
[1002,] 4.876666e-04 1.210514e-04 3.191445e-04
[1003,] 7.269181e-04 1.183293e-03 6.237137e-03
[1004,] 5.351511e-04 1.257186e-04 3.599793e-04
[1005,] 7.049454e-04 1.114852e-03 5.659839e-03
[1006,] 6.851678e-04 1.066905e-03 5.255819e-03
[1007,] 6.614519e-04 1.066905e-03 5.043298e-03
[1008,] 4.469407e-04 1.223213e-04 2.993656e-04
[1009,] 6.614519e-04 1.043245e-03 4.933316e-03
[1010,] 6.614519e-04 1.020191e-03 4.825907e-03
[1011,] 6.614519e-04 1.008351e-03 4.770651e-03
[1012,] 1.162831e-03 1.489176e-03 8.668974e-03
[1013,] 4.930150e-04 1.154311e-04 3.014213e-04
[1014,] 5.993619e-04 8.987199e-04 3.804415e-03
[1015,] 5.993619e-04 8.592595e-04 3.638786e-03
[1016,] 4.517332e-04 1.117324e-04 2.664870e-04
[1017,] 5.848061e-04 8.503756e-04 3.500003e-03
[1018,] 2.650796e-04 1.015590e-04 1.385210e-04
[1019,] 5.760806e-04 7.465207e-04 3.014083e-03
[1020,] 5.341534e-04 8.226620e-04 3.047525e-03
[1021,] 5.594095e-04 8.133812e-04 3.180423e-03
[1022,] 5.226097e-04 8.226620e-04 2.970525e-03
[1023,] 4.137302e-04 1.109744e-04 2.442058e-04
[1024,] 4.270935e-04 1.060872e-04 2.356250e-04
[1025,] 5.882948e-04 6.740642e-04 2.791184e-03
[1026,] 5.648272e-04 6.959388e-04 2.751884e-03
[1027,] 5.404595e-04 6.959388e-04 2.615991e-03
[1028,] 5.524821e-04 6.883257e-04 2.653477e-03
[1029,] 5.275961e-04 6.883257e-04 2.516520e-03
[1030,] 5.648272e-04 6.396047e-04 2.526534e-03
[1031,] 5.524821e-04 6.333405e-04 2.439303e-03
[1032,] 4.918694e-04 6.530017e-04 2.201818e-03
[1033,] 5.025960e-04 6.263896e-04 2.164966e-03
[1034,] 4.814187e-04 6.263896e-04 2.060374e-03
[1035,] 4.997906e-04 5.884931e-04 2.019853e-03
[1036,] 3.195210e-04 5.110766e-04 1.046565e-03
[1037,] 3.012276e-04 4.964046e-04 9.485921e-04
[1038,] 2.924075e-04 4.867556e-04 8.983429e-04
[1039,] 2.174561e-04 1.255901e-04 7.028502e-05
[1040,] 3.675463e-04 4.587258e-04 1.104997e-03
[1041,] 4.414065e-04 4.509732e-04 1.332492e-03
[1042,] 2.107383e-04 9.378143e-05 1.050725e-04
[1043,] 2.356834e-04 9.241912e-05 1.140194e-04
[1044,] 5.427463e-04 4.186366e-04 1.551465e-03
[1045,] 2.240400e-04 8.886012e-05 1.031996e-04
[1046,] 2.124473e-04 9.032854e-05 1.006984e-04
[1047,] 3.497451e-04 9.727077e-05 1.746655e-04
[1048,] 2.088784e-04 8.984997e-05 9.846147e-05
[1049,] 2.279579e-04 8.886012e-05 1.047928e-04
[1050,] 2.406913e-04 9.028308e-05 1.123095e-04
[1051,] 2.406913e-04 9.028308e-05 1.123095e-04
[1052,] 3.672307e-04 3.165109e-04 7.509053e-04
[1053,] 2.204696e-04 8.787224e-05 1.000392e-04
[1054,] 5.473154e-04 3.797060e-04 1.408915e-03
[1055,] 2.436141e-04 1.773246e-04 2.629299e-04
[1056,] 2.186342e-04 1.878975e-04 2.500237e-04
[1057,] 2.941122e-04 1.755434e-04 3.137942e-04
[1058,] 2.758276e-04 1.962957e-04 3.344507e-04
[1059,] 2.548858e-04 1.304431e-04 1.929318e-04
[1060,] 1.624180e-04 2.045932e-04 1.968127e-04
[1061,] 1.678893e-04 2.086646e-04 2.085121e-04
[1062,] 3.036261e-04 2.598248e-04 5.034993e-04
[1063,] 2.862629e-04 9.664788e-04 8.980320e-04
[1064,] 8.927774e-05 5.746730e-05 1.482131e-05
[1065,] 1.197548e-04 1.447660e-04 9.775882e-05
[1066,] 2.862629e-04 1.022128e-03 9.318561e-04
[1067,] 1.538478e-04 1.376887e-04 1.221041e-04
[1068,] 8.168219e-05 5.667030e-05 1.487757e-05
[1069,] 1.617981e-04 1.343418e-04 1.251641e-04
[1070,] 2.353168e-04 2.785765e-04 2.655847e-04
[1071,] 1.864452e-04 3.461000e-04 2.360857e-04
[1072,] 1.210422e-04 5.988365e-05 1.657532e-05
[1073,] 9.683805e-05 7.251560e-05 1.709729e-05
[1074,] 9.944366e-05 7.930335e-05 1.594237e-05
[1075,] 5.299970e-05 2.982510e-04 3.876245e-05
[1076,] 7.466322e-05 1.019425e-04 3.357464e-05
[1077,] 7.284437e-05 1.068396e-04 3.376513e-05
[1078,] 7.730251e-05 1.216084e-04 4.153713e-05
[1079,] 7.090960e-05 9.143333e-05 1.432260e-05
[1080,] 1.019696e-04 8.428837e-05 3.327823e-05
[1081,] 8.890463e-05 7.330088e-05 2.127294e-05
[1082,] 1.155799e-04 1.666231e-04 6.134511e-05
[1083,] 8.825274e-05 7.385961e-05 2.084400e-05
[1084,] 8.848839e-05 7.503551e-05 2.156858e-05
[1085,] 8.779601e-05 7.668620e-05 2.162019e-05
[1086,] 8.846575e-05 7.206328e-05 2.080587e-05
[1087,] 8.759219e-05 7.680002e-05 2.169883e-05
[1088,] 8.286257e-05 7.803653e-05 2.411249e-05
[1089,] 8.857983e-05 7.089153e-05 2.056530e-05
[1090,] 8.753144e-05 7.460994e-05 2.106622e-05
[1091,] 8.752463e-05 7.185884e-05 2.043546e-05
[1092,] 8.857983e-05 7.001849e-05 2.025425e-05
[1093,] 8.852526e-05 6.992666e-05 2.020726e-05
[1094,] 8.811115e-05 7.211159e-05 2.021416e-05
[1095,] 8.181548e-05 6.750198e-05 1.784655e-05
[1096,] 8.074149e-05 6.843103e-05 1.778788e-05
[1097,] 1.262770e-04 1.161344e-04 4.560169e-05
[1098,] 7.938692e-05 6.709827e-05 1.851918e-05
[1099,] 8.025797e-05 6.718410e-05 1.843549e-05
[1100,] 8.194783e-05 6.790448e-05 1.825496e-05
[1101,] 8.293925e-05 6.784259e-05 1.838014e-05
[1102,] 7.974974e-05 6.753407e-05 1.850373e-05
[1103,] 8.382274e-05 7.104990e-05 1.813855e-05
[1104,] 8.799339e-05 7.054168e-05 1.856299e-05
[1105,] 6.709725e-05 5.501767e-05 1.422651e-05
[1106,] 8.437192e-05 6.882284e-05 1.905759e-05
[1107,] 1.640767e-04 6.525117e-05 2.324488e-05
[1108,] 1.220402e-04 6.902049e-05 2.183429e-05
[1109,] 1.183573e-04 6.826678e-05 2.193996e-05
[1110,] 1.222716e-04 6.804958e-05 2.240011e-05
[1111,] 1.285906e-04 6.658138e-05 2.785151e-05
[1112,] 1.306281e-04 6.704937e-05 2.864594e-05
[1113,] 1.189811e-04 6.738659e-05 2.733317e-05
[1114,] 1.104677e-04 6.967192e-05 2.268144e-05
[1115,] 1.218040e-04 7.051200e-05 2.678591e-05
[1116,] 1.158865e-04 7.495476e-05 2.610941e-05
[1117,] 1.197692e-04 7.332353e-05 2.810955e-05
[1118,] 8.741358e-05 8.923256e-05 1.531140e-05
[1119,] 1.220356e-04 6.944415e-05 2.968813e-05
[1120,] 9.330124e-05 6.303093e-05 1.945741e-05
[1121,] 1.201717e-04 7.012350e-05 2.991250e-05
[1122,] 1.213676e-04 6.989632e-05 2.994659e-05
[1123,] 1.207667e-04 6.959276e-05 2.949695e-05
[1124,] 5.414816e-05 1.470925e-04 1.906780e-05
[1125,] 9.284310e-05 6.882359e-05 1.902932e-05
[1126,] 9.369649e-05 6.896286e-05 1.904243e-05
[1127,] 1.188236e-04 6.350679e-05 1.982231e-05
[1128,] 5.503963e-05 1.030620e-04 1.865252e-05
[1129,] 8.464601e-05 6.556179e-05 1.819526e-05
[1130,] 1.171377e-04 6.394006e-05 2.301938e-05
[1131,] 1.273336e-04 6.428591e-05 2.253069e-05
[1132,] 1.223583e-04 6.384037e-05 2.333168e-05
[1133,] 9.727363e-05 1.020926e-04 3.067069e-05
[1134,] 9.485301e-05 1.026336e-04 3.019435e-05
[1135,] 1.187114e-04 6.480689e-05 2.341053e-05
[1136,] 1.192483e-04 6.483535e-05 2.352104e-05
[1137,] 1.176006e-04 6.515306e-05 2.360694e-05
[1138,] 8.849984e-05 1.021435e-04 2.737969e-05
[1139,] 8.317401e-05 1.068467e-04 2.585671e-05
[1140,] 9.131073e-05 1.027082e-04 2.898704e-05
[1141,] 8.849984e-05 1.020888e-04 2.732276e-05
[1142,] 8.849984e-05 1.021679e-04 2.736245e-05
[1143,] 1.044269e-04 6.523503e-05 2.178548e-05
[1144,] 8.849984e-05 1.020888e-04 2.732276e-05
[1145,] 8.849984e-05 1.020628e-04 2.730959e-05
[1146,] 1.364184e-04 6.633246e-05 2.486183e-05
[1147,] 1.392026e-04 6.629268e-05 2.505881e-05
[1148,] 1.107970e-04 1.029814e-04 3.260616e-05
[1149,] 1.082779e-04 1.029356e-04 3.189770e-05
[1150,] 1.040759e-04 6.630869e-05 2.263454e-05
[1151,] 1.037282e-04 6.639784e-05 2.267532e-05
[1152,] 1.037282e-04 6.635285e-05 2.263135e-05
[1153,] 1.175402e-04 6.573196e-05 2.374495e-05
[1154,] 1.164667e-04 6.561137e-05 2.341613e-05
[1155,] 1.073313e-04 6.577730e-05 2.238866e-05
[1156,] 8.354350e-05 7.097552e-05 2.010982e-05
[1157,] 1.374793e-04 1.065629e-04 4.171264e-05
[1158,] 1.024325e-04 1.038001e-04 2.951739e-05
[1159,] 1.506461e-04 1.035025e-04 4.061509e-05
[1160,] 9.512459e-05 9.867429e-05 2.490926e-05
[1161,] 1.433273e-04 1.035754e-04 3.926967e-05
[1162,] 4.027833e-04 1.061005e-04 1.187245e-04
[1163,] 2.908695e-04 1.074688e-04 9.135807e-05
[1164,] 2.698123e-04 1.065873e-04 8.522471e-05
[1165,] 1.121132e-04 7.367314e-05 8.620357e-05
[1166,] 6.106784e-04 5.642187e-05 1.464853e-04
[1167,] 1.917334e-04 8.179339e-05 1.838218e-05
[1168,] 2.652678e-04 6.618662e-05 5.579134e-04
[1169,] 2.668303e-04 6.008953e-05 4.831751e-04
[1170,] 5.135614e-04 9.255805e-05 1.591705e-03
[1171,] 3.056610e-04 5.260414e-05 3.280018e-04
[1172,] 2.447204e-04 5.264644e-05 2.607355e-04
[1173,] 8.072911e-04 5.648369e-05 1.344539e-03
[1174,] 8.489063e-04 5.577520e-05 1.333215e-03
[1175,] 8.742975e-04 5.308881e-05 1.089735e-03
[1176,] 4.797968e-04 5.047506e-05 4.691095e-04
[1177,] 8.172453e-04 5.233646e-05 1.282316e-03
[1178,] 1.800033e-04 5.041187e-05 1.827479e-04
[1179,] 8.798773e-04 5.430192e-05 1.486836e-03
[1180,] 8.528202e-04 5.589385e-05 1.494338e-03
[1181,] 7.143656e-04 6.348932e-05 1.461363e-03
[1182,] 1.079344e-03 5.499557e-05 1.841247e-03
[1183,] 1.480923e-03 5.393438e-05 2.434987e-03
[1184,] 2.873748e-04 4.992893e-05 3.375264e-04
[1185,] 1.612570e-04 1.062577e-04 5.055963e-05
[1186,] 2.856204e-04 5.032593e-05 3.634195e-04
[1187,] 2.954220e-04 5.087286e-05 4.291536e-04
[1188,] 1.590799e-04 1.048631e-04 4.819134e-05
[1189,] 1.502968e-03 6.355382e-05 3.034182e-03
[1190,] 1.356100e-03 6.758028e-05 2.958993e-03
[1191,] 1.401213e-03 7.332434e-05 3.373942e-03
[1192,] 3.047842e-04 5.162752e-05 4.722852e-04
[1193,] 7.312031e-03 1.769777e-04 4.927455e-02
[1194,] 1.785309e-03 1.154875e-04 7.310621e-03
[1195,] 1.725212e-03 1.259479e-04 7.769857e-03
[1196,] 1.847694e-03 1.231166e-04 8.135597e-03
[1197,] 6.747412e-03 1.189289e-04 2.857890e-02
[1198,] 1.133909e-04 5.717592e-05 1.804886e-05
[1199,] 1.109484e-02 2.626713e-04 1.172991e-01
[1200,] 1.446493e-04 1.014465e-04 3.899734e-05
[1201,] 1.109484e-02 2.213397e-04 9.685568e-02
[1202,] 2.458525e-03 1.792253e-04 1.643641e-02
[1203,] 2.038644e-03 1.729934e-04 1.305090e-02
[1204,] 2.129451e-03 1.686299e-04 1.328447e-02
[1205,] 1.154837e-02 1.389998e-04 5.878465e-02
[1206,] 2.334945e-03 1.648874e-04 1.425990e-02
[1207,] 2.514182e-03 3.034634e-04 2.931792e-02
[1208,] 2.604731e-03 3.034634e-04 3.044090e-02
[1209,] 2.334945e-03 1.604782e-04 1.384603e-02
[1210,] 2.619984e-03 2.859697e-04 2.888462e-02
[1211,] 1.659946e-03 1.758766e-04 1.070275e-02
[1212,] 5.342714e-03 2.390673e-04 5.002327e-02
[1213,] 1.770163e-02 1.753138e-04 1.124433e-01
[1214,] 7.852339e-05 1.144100e-04 2.466305e-05
[1215,] 8.034952e-04 1.611671e-04 4.530801e-03
[1216,] 5.114205e-04 1.266728e-04 1.244371e-03
[1217,] 6.299636e-04 1.652267e-04 3.578857e-03
[1218,] 3.998557e-04 1.190790e-04 8.127063e-04
[1219,] 1.034625e-03 5.014811e-05 7.191983e-04
[1220,] 6.293495e-04 8.541175e-05 1.788012e-03
[1221,] 7.038195e-04 8.173810e-05 1.914971e-03
[1222,] 8.069965e-04 8.173810e-05 2.201546e-03
[1223,] 4.488062e-04 1.321817e-04 9.230759e-04
[1224,] 3.969670e-04 1.317463e-04 7.853769e-04
[1225,] 4.155399e-04 1.212144e-04 6.666761e-04
[1226,] 6.171705e-04 1.158306e-04 1.043662e-03
[1227,] 6.376480e-04 1.151738e-04 1.054773e-03
[1228,] 5.244380e-05 7.065872e-05 1.598156e-05
[1229,] 6.213572e-04 1.144206e-04 1.024478e-03
[1230,] 1.294472e-04 7.890375e-05 2.899120e-05
[1231,] 1.291511e-04 7.900997e-05 2.897862e-05
[1232,] 6.393825e-04 1.120593e-04 1.015485e-03
[1233,] 3.796082e-04 6.538476e-05 7.950108e-04
[1234,] 6.008842e-04 1.120593e-04 9.368455e-04
[1235,] 5.803083e-04 1.109096e-04 8.745705e-04
[1236,] 3.148856e-04 1.099674e-04 9.121095e-05
[1237,] 5.169340e-05 7.446454e-05 1.578652e-05
[1238,] 5.965876e-04 1.095397e-04 8.681244e-04
[1239,] 6.238641e-04 1.079084e-04 9.046470e-04
[1240,] 6.072153e-04 1.084328e-04 8.834753e-04
[1241,] 6.128757e-04 1.054891e-04 8.192026e-04
[1242,] 3.264077e-04 1.280130e-04 4.320936e-04
[1243,] 5.256960e-05 8.553288e-05 1.634823e-05
[1244,] 3.569044e-04 1.389465e-04 6.114683e-04
[1245,] 5.916079e-04 1.089774e-04 7.891300e-04
[1246,] 4.030782e-04 1.189787e-04 5.778839e-04
[1247,] 6.423518e-04 1.091262e-04 8.504671e-04
[1248,] 5.157021e-05 6.862828e-05 1.528853e-05
[1249,] 4.306484e-04 6.782980e-05 9.449937e-04
[1250,] 5.143256e-05 6.915964e-05 1.524028e-05
[1251,] 4.052035e-04 7.341317e-05 9.672730e-04
[1252,] 5.137083e-05 6.989247e-05 1.527576e-05
[1253,] 5.177672e-05 6.989247e-05 1.532399e-05
[1254,] 5.378254e-04 5.988296e-05 1.025704e-03
[1255,] 1.205079e-04 1.039578e-04 3.297330e-05
[1256,] 5.193191e-05 7.512133e-05 1.507019e-05
[1257,] 3.523311e-04 1.388295e-04 4.793284e-04
[1258,] 5.222172e-04 6.368295e-05 1.067029e-03
[1259,] 3.023779e-04 7.074184e-05 6.823756e-04
[1260,] 5.147192e-05 7.169555e-05 1.504744e-05
[1261,] 3.393277e-04 6.800269e-05 7.376549e-04
[1262,] 3.162225e-04 1.442229e-04 4.616808e-04
[1263,] 3.061824e-04 1.446142e-04 4.372110e-04
[1264,] 1.205943e-04 1.052280e-04 3.299456e-05
[1265,] 5.270018e-05 8.432433e-05 1.504043e-05
[1266,] 3.133141e-04 1.454764e-04 4.575343e-04
[1267,] 5.254350e-05 7.788436e-05 1.436778e-05
[1268,] 5.147486e-05 8.193177e-05 1.561426e-05
[1269,] 2.236987e-04 1.806661e-04 3.875562e-04
[1270,] 5.158326e-05 8.319738e-05 1.546561e-05
[1271,] 5.154670e-05 8.525811e-05 1.570463e-05
[1272,] 2.208091e-04 1.800696e-04 3.759752e-04
[1273,] 3.734278e-04 5.893948e-05 6.922756e-04
[1274,] 4.134896e-04 6.135432e-05 8.022373e-04
[1275,] 5.235778e-05 8.213760e-05 1.629480e-05
[1276,] 5.148761e-05 8.704650e-05 1.600078e-05
[1277,] 5.290139e-05 8.961297e-05 1.525669e-05
[1278,] 5.371558e-05 8.966140e-05 1.489659e-05
[1279,] 5.150534e-05 8.294731e-05 1.559902e-05
[1280,] 1.203746e-04 1.263069e-04 3.875453e-05
[1281,] 5.154358e-05 8.423986e-05 1.560053e-05
[1282,] 5.178238e-05 8.417415e-05 1.525701e-05
[1283,] 5.184033e-05 8.357545e-05 1.515776e-05
[1284,] 1.025766e-04 1.822681e-04 6.228247e-05
[1285,] 5.863521e-05 7.361333e-05 1.985285e-05
[1286,] 5.043084e-05 6.611030e-05 1.332317e-05
[1287,] 8.090966e-05 5.144692e-05 2.352943e-05
[1288,] 5.008922e-05 6.658889e-05 1.348859e-05
[1289,] 2.117978e-04 1.027428e-04 7.770756e-05
[1290,] 4.995956e-05 6.597664e-05 1.351109e-05
[1291,] 4.943766e-05 7.051664e-05 1.381763e-05
[1292,] 4.927006e-05 6.414322e-05 1.344676e-05
[1293,] 4.924057e-05 6.430054e-05 1.349522e-05
[1294,] 7.507191e-05 5.144796e-05 2.121790e-05
[1295,] 8.696016e-05 6.213680e-05 7.139052e-05
[1296,] 2.241080e-04 8.732952e-05 5.991048e-05
[1297,] 7.836249e-05 6.094399e-05 5.438583e-05
[1298,] 1.922306e-04 1.420280e-04 1.196834e-04
[1299,] 5.048896e-05 5.924686e-05 1.289602e-05
[1300,] 7.542773e-05 5.120593e-05 2.195138e-05
[1301,] 5.144161e-05 5.941471e-05 1.282758e-05
[1302,] 8.038575e-05 5.155848e-05 2.707395e-05
[1303,] 1.790033e-04 9.244352e-05 5.615238e-05
[1304,] 5.046186e-05 8.437605e-05 1.492698e-05
[1305,] 7.295970e-05 5.144746e-05 1.866190e-05
[1306,] 6.971091e-05 5.188691e-05 1.540016e-05
[1307,] 5.115739e-05 6.883964e-05 1.413483e-05
[1308,] 1.310697e-04 1.256497e-04 3.567227e-05
[1309,] 1.204701e-04 1.487959e-04 3.685819e-05
[1310,] 6.997015e-05 5.206492e-05 1.768948e-05
[1311,] 1.966507e-04 7.976295e-05 4.349769e-05
[1312,] 5.120587e-05 7.597038e-05 1.466722e-05
[1313,] 5.193799e-05 7.483609e-05 1.413799e-05
[1314,] 6.359386e-05 5.819546e-05 1.276504e-05
[1315,] 9.126133e-05 8.911530e-05 1.652175e-05
[1316,] 9.575597e-05 8.585404e-05 1.622799e-05
[1317,] 5.623690e-05 1.377303e-04 1.443463e-05
[1318,] 5.151942e-05 9.316820e-05 1.874898e-05
[1319,] 9.335815e-05 7.734648e-05 1.570950e-05
[1320,] 4.836157e-05 1.223657e-04 1.574869e-05
[1321,] 9.038787e-05 7.423550e-05 1.565350e-05
[1322,] 8.574617e-05 8.917766e-05 2.080878e-05
[1323,] 4.799412e-05 1.339585e-04 1.670325e-05
[1324,] 5.027897e-05 9.160212e-05 1.754211e-05
[1325,] 1.061059e-04 1.056702e-04 3.677746e-05
[1326,] 4.779768e-05 1.290845e-04 1.661103e-05
[1327,] 5.085352e-05 8.907586e-05 1.775905e-05
[1328,] 8.756408e-05 8.533759e-05 1.602595e-05
[1329,] 4.808254e-05 1.254300e-04 1.613555e-05
[1330,] 5.042653e-05 8.469242e-05 1.691453e-05
[1331,] 1.159870e-04 7.858925e-05 2.518313e-05
[1332,] 8.870978e-05 9.064664e-05 2.099501e-05
[1333,] 4.938436e-05 1.142408e-04 1.474453e-05
[1334,] 4.984420e-05 8.806405e-05 1.670161e-05
[1335,] 5.042232e-05 8.200123e-05 1.658844e-05
[1336,] 4.982638e-05 7.746865e-05 1.583876e-05
[1337,] 4.911890e-05 9.482846e-05 1.388157e-05
[1338,] 8.966336e-05 7.867645e-05 1.572539e-05
[1339,] 4.998675e-05 7.899305e-05 1.589428e-05
[1340,] 4.941051e-05 7.886760e-05 1.565859e-05
[1341,] 4.897869e-05 9.688596e-05 1.407355e-05
[1342,] 1.154945e-04 8.051554e-05 2.439665e-05
[1343,] 8.412476e-05 6.920436e-05 1.515113e-05
[1344,] 5.142428e-05 9.431538e-05 1.319905e-05
[1345,] 9.272826e-05 9.188559e-05 2.045144e-05
[1346,] 9.022363e-05 8.828716e-05 2.069742e-05
[1347,] 5.107373e-05 7.771242e-05 1.642173e-05
[1348,] 9.681345e-05 6.933456e-05 1.488523e-05
[1349,] 5.168102e-05 7.498529e-05 1.636955e-05
[1350,] 6.007350e-05 8.784656e-05 1.232138e-05
[1351,] 1.019000e-04 1.035313e-04 3.410041e-05
[1352,] 4.929118e-05 7.478728e-05 1.421771e-05
[1353,] 4.784428e-05 9.397728e-05 1.580745e-05
[1354,] 4.924518e-05 7.083595e-05 1.413923e-05
[1355,] 6.311074e-05 6.245757e-05 1.486850e-05
[1356,] 4.784851e-05 7.080500e-05 1.375774e-05
[1357,] 4.876164e-05 7.083396e-05 1.407061e-05
[1358,] 4.850197e-05 6.236834e-05 1.292500e-05
[1359,] 4.861614e-05 7.078943e-05 1.390017e-05
[1360,] 6.922580e-05 7.219090e-05 1.782296e-05
[1361,] 4.799920e-05 6.117584e-05 1.292893e-05
[1362,] 4.740332e-05 6.241719e-05 1.287405e-05
[1363,] 4.764852e-05 7.097701e-05 1.369656e-05
[1364,] 4.742447e-05 7.159776e-05 1.363261e-05
[1365,] 4.803656e-05 6.309071e-05 1.377812e-05
[1366,] 4.852213e-05 7.074289e-05 1.409321e-05
[1367,] 4.855502e-05 6.139909e-05 1.297466e-05
[1368,] 4.825101e-05 6.168927e-05 1.327257e-05
[1369,] 1.315479e-04 7.531190e-05 2.700776e-05
[1370,] 1.414678e-04 7.775178e-05 3.344409e-05
[1371,] 1.440942e-04 7.396255e-05 3.113123e-05
[1372,] 1.434644e-04 7.407668e-05 3.119373e-05
[1373,] 1.404016e-04 7.064696e-05 2.735222e-05
[1374,] 1.399576e-04 7.062950e-05 2.688843e-05
[1375,] 7.293213e-05 7.585835e-05 2.319566e-05
[1376,] 1.369399e-04 7.080431e-05 2.664469e-05
[1377,] 1.989827e-04 7.440249e-05 3.590968e-05
[1378,] 2.034274e-04 7.524034e-05 3.865740e-05
[1379,] 2.503854e-04 8.747818e-05 5.045871e-05
[1380,] 1.971430e-04 8.852964e-05 4.072435e-05
[1381,] 2.321561e-04 8.850172e-05 4.442973e-05
[1382,] 2.243988e-04 8.991088e-05 4.092708e-05
[1383,] 8.860554e-05 1.485569e-04 5.791222e-05
[1384,] 8.723291e-05 1.248692e-04 5.704614e-05
[1385,] 9.124715e-05 7.046241e-05 1.931484e-05
[1386,] 1.423196e-04 1.157358e-04 7.941766e-05
[1387,] 1.422461e-04 1.157358e-04 7.937278e-05
[1388,] 9.027485e-05 1.538518e-04 6.120222e-05
[1389,] 1.405437e-04 1.128695e-04 7.615035e-05
[1390,] 9.893404e-05 9.477760e-05 4.980627e-05
[1391,] 1.270832e-04 1.143416e-04 6.928593e-05
[1392,] 8.771333e-05 1.420050e-04 5.515906e-05
[1393,] 1.344390e-04 1.188615e-04 7.693051e-05
[1394,] 9.772405e-05 1.355655e-04 6.080996e-05
[1395,] 9.652029e-05 1.338683e-04 5.921331e-05
[1396,] 1.279121e-04 1.174833e-04 7.162791e-05
[1397,] 1.364732e-04 1.296225e-04 8.562826e-05
[1398,] 1.364732e-04 1.467063e-04 9.716960e-05
[1399,] 1.638274e-04 1.342069e-04 1.091668e-04
[1400,] 9.910873e-05 1.624970e-04 7.236852e-05
[1401,] 1.586807e-04 1.568628e-04 1.241008e-04
[1402,] 1.123286e-04 8.794484e-05 4.297589e-05
[1403,] 9.698378e-05 1.426916e-04 6.273702e-05
[1404,] 1.004596e-04 8.750638e-05 3.796392e-05
[1405,] 1.085076e-04 2.058244e-04 1.200208e-04
[1406,] 1.247187e-04 1.397975e-04 9.757138e-05
[1407,] 2.813688e-04 7.893865e-05 7.420013e-05
[1408,] 1.039882e-04 1.311113e-04 3.811610e-05
[1409,] 1.211168e-04 8.592589e-05 2.748913e-05
[1410,] 2.842404e-04 5.496645e-05 4.710088e-05
```
