## Supplementary material for "Characterization of shared and ancestry-specific signals driving complex traits using multi-ancestry fine-mapping": s1_data_1kg.pvar

```
##FILTER=<ID=PASS,Description="All filters passed">
##reference=ftp://ftp.1000genomes.ebi.ac.uk//vol1/ftp/technical/reference/phase2_reference_assembly_sequence/hs37d5.fa.gz
##contig=<ID=7,assembly=b37,length=159138663>
##ALT=<ID=CNV,Description="Copy Number Polymorphism">
##ALT=<ID=DEL,Description="Deletion">
##ALT=<ID=DUP,Description="Duplication">
##ALT=<ID=INS:ME:ALU,Description="Insertion of ALU element">
##ALT=<ID=INS:ME:LINE1,Description="Insertion of LINE1 element">
##ALT=<ID=INS:ME:SVA,Description="Insertion of SVA element">
##ALT=<ID=INS:MT,Description="Nuclear Mitochondrial Insertion">
##ALT=<ID=INV,Description="Inversion">
##ALT=<ID=CN0,Description="Copy number allele: 0 copies">
##ALT=<ID=CN1,Description="Copy number allele: 1 copy">
##ALT=<ID=CN2,Description="Copy number allele: 2 copies">
##ALT=<ID=CN3,Description="Copy number allele: 3 copies">
##ALT=<ID=CN4,Description="Copy number allele: 4 copies">
##ALT=<ID=CN5,Description="Copy number allele: 5 copies">
##ALT=<ID=CN6,Description="Copy number allele: 6 copies">
##ALT=<ID=CN7,Description="Copy number allele: 7 copies">
##ALT=<ID=CN8,Description="Copy number allele: 8 copies">
##ALT=<ID=CN9,Description="Copy number allele: 9 copies">
##ALT=<ID=CN10,Description="Copy number allele: 10 copies">
##ALT=<ID=CN11,Description="Copy number allele: 11 copies">
##ALT=<ID=CN12,Description="Copy number allele: 12 copies">
##ALT=<ID=CN13,Description="Copy number allele: 13 copies">
##ALT=<ID=CN14,Description="Copy number allele: 14 copies">
##ALT=<ID=CN15,Description="Copy number allele: 15 copies">
##ALT=<ID=CN16,Description="Copy number allele: 16 copies">
##ALT=<ID=CN17,Description="Copy number allele: 17 copies">
##ALT=<ID=CN18,Description="Copy number allele: 18 copies">
##ALT=<ID=CN19,Description="Copy number allele: 19 copies">
##ALT=<ID=CN20,Description="Copy number allele: 20 copies">
##ALT=<ID=CN21,Description="Copy number allele: 21 copies">
##ALT=<ID=CN22,Description="Copy number allele: 22 copies">
##ALT=<ID=CN23,Description="Copy number allele: 23 copies">
##ALT=<ID=CN24,Description="Copy number allele: 24 copies">
##ALT=<ID=CN25,Description="Copy number allele: 25 copies">
##ALT=<ID=CN26,Description="Copy number allele: 26 copies">
##ALT=<ID=CN27,Description="Copy number allele: 27 copies">
##ALT=<ID=CN28,Description="Copy number allele: 28 copies">
##ALT=<ID=CN29,Description="Copy number allele: 29 copies">
##ALT=<ID=CN30,Description="Copy number allele: 30 copies">
##ALT=<ID=CN31,Description="Copy number allele: 31 copies">
##ALT=<ID=CN32,Description="Copy number allele: 32 copies">
##ALT=<ID=CN33,Description="Copy number allele: 33 copies">
##ALT=<ID=CN34,Description="Copy number allele: 34 copies">
##ALT=<ID=CN35,Description="Copy number allele: 35 copies">
##ALT=<ID=CN36,Description="Copy number allele: 36 copies">
##ALT=<ID=CN37,Description="Copy number allele: 37 copies">
##ALT=<ID=CN38,Description="Copy number allele: 38 copies">
##ALT=<ID=CN39,Description="Copy number allele: 39 copies">
##ALT=<ID=CN40,Description="Copy number allele: 40 copies">
##ALT=<ID=CN41,Description="Copy number allele: 41 copies">
##ALT=<ID=CN42,Description="Copy number allele: 42 copies">
##ALT=<ID=CN43,Description="Copy number allele: 43 copies">
##ALT=<ID=CN44,Description="Copy number allele: 44 copies">
##ALT=<ID=CN45,Description="Copy number allele: 45 copies">
##ALT=<ID=CN46,Description="Copy number allele: 46 copies">
##ALT=<ID=CN47,Description="Copy number allele: 47 copies">
##ALT=<ID=CN48,Description="Copy number allele: 48 copies">
##ALT=<ID=CN49,Description="Copy number allele: 49 copies">
##ALT=<ID=CN50,Description="Copy number allele: 50 copies">
##ALT=<ID=CN51,Description="Copy number allele: 51 copies">
##ALT=<ID=CN52,Description="Copy number allele: 52 copies">
##ALT=<ID=CN53,Description="Copy number allele: 53 copies">
##ALT=<ID=CN54,Description="Copy number allele: 54 copies">
##ALT=<ID=CN55,Description="Copy number allele: 55 copies">
##ALT=<ID=CN56,Description="Copy number allele: 56 copies">
##ALT=<ID=CN57,Description="Copy number allele: 57 copies">
##ALT=<ID=CN58,Description="Copy number allele: 58 copies">
##ALT=<ID=CN59,Description="Copy number allele: 59 copies">
##ALT=<ID=CN60,Description="Copy number allele: 60 copies">
##ALT=<ID=CN61,Description="Copy number allele: 61 copies">
##ALT=<ID=CN62,Description="Copy number allele: 62 copies">
##ALT=<ID=CN63,Description="Copy number allele: 63 copies">
##ALT=<ID=CN64,Description="Copy number allele: 64 copies">
##ALT=<ID=CN65,Description="Copy number allele: 65 copies">
##ALT=<ID=CN66,Description="Copy number allele: 66 copies">
##ALT=<ID=CN67,Description="Copy number allele: 67 copies">
##ALT=<ID=CN68,Description="Copy number allele: 68 copies">
##ALT=<ID=CN69,Description="Copy number allele: 69 copies">
##ALT=<ID=CN70,Description="Copy number allele: 70 copies">
##ALT=<ID=CN71,Description="Copy number allele: 71 copies">
##ALT=<ID=CN72,Description="Copy number allele: 72 copies">
##ALT=<ID=CN73,Description="Copy number allele: 73 copies">
##ALT=<ID=CN74,Description="Copy number allele: 74 copies">
##ALT=<ID=CN75,Description="Copy number allele: 75 copies">
##ALT=<ID=CN76,Description="Copy number allele: 76 copies">
##ALT=<ID=CN77,Description="Copy number allele: 77 copies">
##ALT=<ID=CN78,Description="Copy number allele: 78 copies">
##ALT=<ID=CN79,Description="Copy number allele: 79 copies">
##ALT=<ID=CN80,Description="Copy number allele: 80 copies">
##ALT=<ID=CN81,Description="Copy number allele: 81 copies">
##ALT=<ID=CN82,Description="Copy number allele: 82 copies">
##ALT=<ID=CN83,Description="Copy number allele: 83 copies">
##ALT=<ID=CN84,Description="Copy number allele: 84 copies">
##ALT=<ID=CN85,Description="Copy number allele: 85 copies">
##ALT=<ID=CN86,Description="Copy number allele: 86 copies">
##ALT=<ID=CN87,Description="Copy number allele: 87 copies">
##ALT=<ID=CN88,Description="Copy number allele: 88 copies">
##ALT=<ID=CN89,Description="Copy number allele: 89 copies">
##ALT=<ID=CN90,Description="Copy number allele: 90 copies">
##ALT=<ID=CN91,Description="Copy number allele: 91 copies">
##ALT=<ID=CN92,Description="Copy number allele: 92 copies">
##ALT=<ID=CN93,Description="Copy number allele: 93 copies">
##ALT=<ID=CN94,Description="Copy number allele: 94 copies">
##ALT=<ID=CN95,Description="Copy number allele: 95 copies">
##ALT=<ID=CN96,Description="Copy number allele: 96 copies">
##ALT=<ID=CN97,Description="Copy number allele: 97 copies">
##ALT=<ID=CN98,Description="Copy number allele: 98 copies">
##ALT=<ID=CN99,Description="Copy number allele: 99 copies">
##ALT=<ID=CN100,Description="Copy number allele: 100 copies">
##ALT=<ID=CN101,Description="Copy number allele: 101 copies">
##ALT=<ID=CN102,Description="Copy number allele: 102 copies">
##ALT=<ID=CN103,Description="Copy number allele: 103 copies">
##ALT=<ID=CN104,Description="Copy number allele: 104 copies">
##ALT=<ID=CN105,Description="Copy number allele: 105 copies">
##ALT=<ID=CN106,Description="Copy number allele: 106 copies">
##ALT=<ID=CN107,Description="Copy number allele: 107 copies">
##ALT=<ID=CN108,Description="Copy number allele: 108 copies">
##ALT=<ID=CN109,Description="Copy number allele: 109 copies">
##ALT=<ID=CN110,Description="Copy number allele: 110 copies">
##ALT=<ID=CN111,Description="Copy number allele: 111 copies">
##ALT=<ID=CN112,Description="Copy number allele: 112 copies">
##ALT=<ID=CN113,Description="Copy number allele: 113 copies">
##ALT=<ID=CN114,Description="Copy number allele: 114 copies">
##ALT=<ID=CN115,Description="Copy number allele: 115 copies">
##ALT=<ID=CN116,Description="Copy number allele: 116 copies">
##ALT=<ID=CN117,Description="Copy number allele: 117 copies">
##ALT=<ID=CN118,Description="Copy number allele: 118 copies">
##ALT=<ID=CN119,Description="Copy number allele: 119 copies">
##ALT=<ID=CN120,Description="Copy number allele: 120 copies">
##ALT=<ID=CN121,Description="Copy number allele: 121 copies">
##ALT=<ID=CN122,Description="Copy number allele: 122 copies">
##ALT=<ID=CN123,Description="Copy number allele: 123 copies">
##ALT=<ID=CN124,Description="Copy number allele: 124 copies">
##INFO=<ID=CIEND,Number=2,Type=Integer,Description="Confidence interval around END for imprecise variants">
##INFO=<ID=CIPOS,Number=2,Type=Integer,Description="Confidence interval around POS for imprecise variants">
##INFO=<ID=CS,Number=1,Type=String,Description="Source call set.">
##INFO=<ID=END,Number=1,Type=Integer,Description="End coordinate of this variant">
##INFO=<ID=IMPRECISE,Number=0,Type=Flag,Description="Imprecise structural variation">
##INFO=<ID=MC,Number=.,Type=String,Description="Merged calls.">
##INFO=<ID=MEINFO,Number=4,Type=String,Description="Mobile element info of the form NAME,START,END<POLARITY; If there is only 5' OR 3' support for this call, will be NULL NULL for START and END">
##INFO=<ID=MEND,Number=1,Type=Integer,Description="Mitochondrial end coordinate of inserted sequence">
##INFO=<ID=MLEN,Number=1,Type=Integer,Description="Estimated length of mitochondrial insert">
##INFO=<ID=MSTART,Number=1,Type=Integer,Description="Mitochondrial start coordinate of inserted sequence">
##INFO=<ID=SVLEN,Number=.,Type=Integer,Description="SV length. It is only calculated for structural variation MEIs. For other types of SVs; one may calculate the SV length by INFO:END-START+1, or by finding the difference between lengthes of REF and ALT alleles">
##INFO=<ID=SVTYPE,Number=1,Type=String,Description="Type of structural variant">
##INFO=<ID=TSD,Number=1,Type=String,Description="Precise Target Site Duplication for bases, if unknown, value will be NULL">
##INFO=<ID=AC,Number=A,Type=Integer,Description="Total number of alternate alleles in called genotypes">
##INFO=<ID=AF,Number=A,Type=Float,Description="Estimated allele frequency in the range (0,1)">
##INFO=<ID=NS,Number=1,Type=Integer,Description="Number of samples with data">
##INFO=<ID=AN,Number=1,Type=Integer,Description="Total number of alleles in called genotypes">
##INFO=<ID=EAS_AF,Number=A,Type=Float,Description="Allele frequency in the EAS populations calculated from AC and AN, in the range (0,1)">
##INFO=<ID=EUR_AF,Number=A,Type=Float,Description="Allele frequency in the EUR populations calculated from AC and AN, in the range (0,1)">
##INFO=<ID=AFR_AF,Number=A,Type=Float,Description="Allele frequency in the AFR populations calculated from AC and AN, in the range (0,1)">
##INFO=<ID=AMR_AF,Number=A,Type=Float,Description="Allele frequency in the AMR populations calculated from AC and AN, in the range (0,1)">
##INFO=<ID=SAS_AF,Number=A,Type=Float,Description="Allele frequency in the SAS populations calculated from AC and AN, in the range (0,1)">
##INFO=<ID=DP,Number=1,Type=Integer,Description="Total read depth; only low coverage data were counted towards the DP, exome data were not used">
##INFO=<ID=AA,Number=1,Type=String,Description="Ancestral Allele. Format: AA|REF|ALT|IndelType. AA: Ancestral allele, REF:Reference Allele, ALT:Alternate Allele, IndelType:Type of Indel (REF, ALT and IndelType are only defined for indels)">
##INFO=<ID=VT,Number=.,Type=String,Description="indicates what type of variant the line represents">
##INFO=<ID=EX_TARGET,Number=0,Type=Flag,Description="indicates whether a variant is within the exon pull down target boundaries">
##INFO=<ID=MULTI_ALLELIC,Number=0,Type=Flag,Description="indicates whether a site is multi-allelic">
#CHROM	POS	ID	REF	ALT	QUAL	FILTER	INFO
7	136532979	rs2882494	G	A	100	PASS	AC=224;AF=0.0447284;AN=5008;NS=2504;DP=17559;EAS_AF=0.001;AMR_AF=0.0519;AFR_AF=0.0416;EUR_AF=0.0755;SAS_AF=0.0573;AA=A|||;VT=SNP
7	136533372	rs4351366	A	G	100	PASS	AC=227;AF=0.0453275;AN=5008;NS=2504;DP=17626;EAS_AF=0.001;AMR_AF=0.0504;AFR_AF=0.0484;EUR_AF=0.0696;SAS_AF=0.0583;AA=G|||;VT=SNP
7	136533603	rs140390384	C	G	100	PASS	AC=22;AF=0.00439297;AN=5008;NS=2504;DP=17525;EAS_AF=0;AMR_AF=0.0058;AFR_AF=0.0008;EUR_AF=0.0159;SAS_AF=0.001;AA=C|||;VT=SNP
7	136533905	rs7789103	C	T	100	PASS	AC=217;AF=0.0433307;AN=5008;NS=2504;DP=18624;EAS_AF=0.001;AMR_AF=0.0504;AFR_AF=0.0416;EUR_AF=0.0696;SAS_AF=0.0573;AA=C|||;VT=SNP
7	136533997	rs1424557	T	G	100	PASS	AC=4245;AF=0.847644;AN=5008;NS=2504;DP=17536;EAS_AF=0.8581;AMR_AF=0.8775;AFR_AF=0.8464;EUR_AF=0.9135;SAS_AF=0.7495;AA=G|||;VT=SNP
7	136534599	rs78167443	T	A	100	PASS	AC=246;AF=0.0491214;AN=5008;NS=2504;DP=18369;EAS_AF=0.005;AMR_AF=0.0576;AFR_AF=0.0431;EUR_AF=0.0855;SAS_AF=0.0593;AA=T|||;VT=SNP
7	136534657	rs9656474	C	T	100	PASS	AC=516;AF=0.103035;AN=5008;NS=2504;DP=18751;EAS_AF=0;AMR_AF=0.0519;AFR_AF=0.2685;EUR_AF=0.0885;SAS_AF=0.0368;AA=C|||;VT=SNP
7	136534761	rs74608021	G	A	100	PASS	AC=217;AF=0.0433307;AN=5008;NS=2504;DP=16231;EAS_AF=0.001;AMR_AF=0.0504;AFR_AF=0.0416;EUR_AF=0.0696;SAS_AF=0.0573;AA=G|||;VT=SNP
7	136534793	rs78072963	C	T	100	PASS	AC=245;AF=0.0489217;AN=5008;NS=2504;DP=17005;EAS_AF=0.005;AMR_AF=0.0562;AFR_AF=0.0424;EUR_AF=0.0855;SAS_AF=0.0603;AA=T|||;VT=SNP
7	136534865	rs9656475	A	C	100	PASS	AC=516;AF=0.103035;AN=5008;NS=2504;DP=15701;EAS_AF=0;AMR_AF=0.0519;AFR_AF=0.2685;EUR_AF=0.0885;SAS_AF=0.0368;AA=A|||;VT=SNP
7	136535142	rs6943675	T	A	100	PASS	AC=938;AF=0.1873;AN=5008;NS=2504;DP=12858;EAS_AF=0.0119;AMR_AF=0.17;AFR_AF=0.3328;EUR_AF=0.2445;SAS_AF=0.1247;AA=T|||;VT=SNP
7	136535293	rs149252912	G	C	100	PASS	AC=27;AF=0.00539137;AN=5008;NS=2504;DP=14564;EAS_AF=0.004;AMR_AF=0.0058;AFR_AF=0.0008;EUR_AF=0.0159;SAS_AF=0.002;AA=G|||;VT=SNP
7	136535652	rs1424555	C	G	100	PASS	AC=253;AF=0.0505192;AN=5008;NS=2504;DP=17241;EAS_AF=0.005;AMR_AF=0.0562;AFR_AF=0.0492;EUR_AF=0.0855;SAS_AF=0.0593;AA=C|||;VT=SNP
7	136536131	rs6967120	G	C	100	PASS	AC=938;AF=0.1873;AN=5008;NS=2504;DP=16035;EAS_AF=0.0119;AMR_AF=0.17;AFR_AF=0.3336;EUR_AF=0.2445;SAS_AF=0.1237;AA=G|||;VT=SNP
7	136536193	rs2350746	T	G	100	PASS	AC=253;AF=0.0505192;AN=5008;NS=2504;DP=16497;EAS_AF=0.005;AMR_AF=0.0562;AFR_AF=0.0492;EUR_AF=0.0855;SAS_AF=0.0593;AA=T|||;VT=SNP
7	136536427	rs6967616	G	A	100	PASS	AC=1231;AF=0.245807;AN=5008;NS=2504;DP=20075;EAS_AF=0.0169;AMR_AF=0.2262;AFR_AF=0.413;EUR_AF=0.33;SAS_AF=0.183;AA=A|||;VT=SNP
7	136536913	rs148904799	A	G	100	PASS	AC=27;AF=0.00539137;AN=5008;NS=2504;DP=18163;EAS_AF=0.004;AMR_AF=0.0058;AFR_AF=0.0008;EUR_AF=0.0159;SAS_AF=0.002;AA=A|||;VT=SNP
7	136537038	rs75452988	T	C	100	PASS	AC=253;AF=0.0505192;AN=5008;NS=2504;DP=17331;EAS_AF=0.005;AMR_AF=0.0562;AFR_AF=0.0492;EUR_AF=0.0855;SAS_AF=0.0593;AA=C|||;VT=SNP
7	136537218	rs1364487	C	T	100	PASS	AC=244;AF=0.048722;AN=5008;NS=2504;DP=17215;EAS_AF=0.005;AMR_AF=0.0562;AFR_AF=0.0424;EUR_AF=0.0855;SAS_AF=0.0593;AA=C|||;VT=SNP
7	136537451	rs1364486	T	G	100	PASS	AC=253;AF=0.0505192;AN=5008;NS=2504;DP=19544;EAS_AF=0.005;AMR_AF=0.0562;AFR_AF=0.0492;EUR_AF=0.0855;SAS_AF=0.0593;AA=T|||;VT=SNP
7	136537510	rs1424554	G	A	100	PASS	AC=938;AF=0.1873;AN=5008;NS=2504;DP=17765;EAS_AF=0.0119;AMR_AF=0.17;AFR_AF=0.3336;EUR_AF=0.2445;SAS_AF=0.1237;AA=G|||;VT=SNP
7	136537598	rs142205662	C	A	100	PASS	AC=27;AF=0.00539137;AN=5008;NS=2504;DP=15150;EAS_AF=0.004;AMR_AF=0.0058;AFR_AF=0.0008;EUR_AF=0.0159;SAS_AF=0.002;AA=C|||;VT=SNP
7	136538487	rs137856935	C	G	100	PASS	AC=22;AF=0.00439297;AN=5008;NS=2504;DP=16779;EAS_AF=0;AMR_AF=0.0058;AFR_AF=0.0008;EUR_AF=0.0159;SAS_AF=0.001;AA=C|||;VT=SNP
7	136538513	rs142268042	T	G	100	PASS	AC=22;AF=0.00439297;AN=5008;NS=2504;DP=16262;EAS_AF=0;AMR_AF=0.0058;AFR_AF=0.0008;EUR_AF=0.0159;SAS_AF=0.001;AA=T|||;VT=SNP
7	136538535	rs17168767	T	C	100	PASS	AC=27;AF=0.00539137;AN=5008;NS=2504;DP=15313;EAS_AF=0.004;AMR_AF=0.0058;AFR_AF=0.0008;EUR_AF=0.0159;SAS_AF=0.002;AA=T|||;VT=SNP
7	136539104	rs1424553	C	T	100	PASS	AC=405;AF=0.0808706;AN=5008;NS=2504;DP=18704;EAS_AF=0.1141;AMR_AF=0.1138;AFR_AF=0.0416;EUR_AF=0.0696;SAS_AF=0.0879;AA=C|||;VT=SNP
7	136539695	rs117910448	A	G	100	PASS	AC=17;AF=0.00339457;AN=5008;NS=2504;DP=18470;EAS_AF=0.001;AMR_AF=0.0058;AFR_AF=0;EUR_AF=0.0089;SAS_AF=0.0031;AA=A|||;VT=SNP
7	136540127	rs12536507	T	C	100	PASS	AC=1266;AF=0.252796;AN=5008;NS=2504;DP=16556;EAS_AF=0.0169;AMR_AF=0.2291;AFR_AF=0.413;EUR_AF=0.338;SAS_AF=0.2086;AA=C|||;VT=SNP
7	136540176	rs12533822	G	T	100	PASS	AC=1232;AF=0.246006;AN=5008;NS=2504;DP=18565;EAS_AF=0.0169;AMR_AF=0.2262;AFR_AF=0.413;EUR_AF=0.33;SAS_AF=0.184;AA=T|||;VT=SNP
7	136540341	rs78334616	C	A	100	PASS	AC=230;AF=0.0459265;AN=5008;NS=2504;DP=19812;EAS_AF=0.001;AMR_AF=0.0504;AFR_AF=0.0522;EUR_AF=0.0686;SAS_AF=0.0573;AA=C|||;VT=SNP
7	136540595	rs10258391	T	G	100	PASS	AC=1267;AF=0.252995;AN=5008;NS=2504;DP=18053;EAS_AF=0.0169;AMR_AF=0.2291;AFR_AF=0.4138;EUR_AF=0.338;SAS_AF=0.2086;AA=T|||;VT=SNP
7	136540914	rs17168768	T	C	100	PASS	AC=415;AF=0.0828674;AN=5008;NS=2504;DP=17441;EAS_AF=0.1161;AMR_AF=0.1153;AFR_AF=0.0446;EUR_AF=0.0706;SAS_AF=0.09;AA=T|||;VT=SNP
7	136541074	rs10246433	C	T	100	PASS	AC=1231;AF=0.245807;AN=5008;NS=2504;DP=15888;EAS_AF=0.0169;AMR_AF=0.2262;AFR_AF=0.4123;EUR_AF=0.33;SAS_AF=0.184;AA=C|||;VT=SNP
7	136541350	rs143483116	C	T	100	PASS	AC=22;AF=0.00439297;AN=5008;NS=2504;DP=16657;EAS_AF=0;AMR_AF=0.0058;AFR_AF=0.0008;EUR_AF=0.0159;SAS_AF=0.001;AA=C|||;VT=SNP
7	136541819	rs10228386	G	A	100	PASS	AC=1231;AF=0.245807;AN=5008;NS=2504;DP=18673;EAS_AF=0.0169;AMR_AF=0.2262;AFR_AF=0.4123;EUR_AF=0.33;SAS_AF=0.184;AA=A|||;VT=SNP
7	136542022	rs10257657	A	T	100	PASS	AC=1231;AF=0.245807;AN=5008;NS=2504;DP=17468;EAS_AF=0.0169;AMR_AF=0.2262;AFR_AF=0.4123;EUR_AF=0.33;SAS_AF=0.184;AA=A|||;VT=SNP
7	136542137	rs144591096	A	T	100	PASS	AC=22;AF=0.00439297;AN=5008;NS=2504;DP=17727;EAS_AF=0;AMR_AF=0.0058;AFR_AF=0.0008;EUR_AF=0.0159;SAS_AF=0.001;AA=A|||;VT=SNP
7	136542202	rs10244320	T	C	100	PASS	AC=518;AF=0.103435;AN=5008;NS=2504;DP=19071;EAS_AF=0.001;AMR_AF=0.0519;AFR_AF=0.2685;EUR_AF=0.0895;SAS_AF=0.0368;AA=T|||;VT=SNP
7	136542373	rs10228878	C	T	100	PASS	AC=1231;AF=0.245807;AN=5008;NS=2504;DP=19960;EAS_AF=0.0169;AMR_AF=0.2262;AFR_AF=0.4123;EUR_AF=0.33;SAS_AF=0.184;AA=c|||;VT=SNP
7	136542631	rs7804133	G	T	100	PASS	AC=1639;AF=0.327276;AN=5008;NS=2504;DP=18796;EAS_AF=0.131;AMR_AF=0.3401;AFR_AF=0.4569;EUR_AF=0.3996;SAS_AF=0.271;AA=T|||;VT=SNP
7	136542675	rs150246833	C	T	100	PASS	AC=14;AF=0.00279553;AN=5008;NS=2504;DP=18838;EAS_AF=0;AMR_AF=0.0058;AFR_AF=0;EUR_AF=0.0099;SAS_AF=0;AA=C|||;VT=SNP
7	136543084	rs12532180	G	A	100	PASS	AC=427;AF=0.0852636;AN=5008;NS=2504;DP=15926;EAS_AF=0.0169;AMR_AF=0.1182;AFR_AF=0.0635;EUR_AF=0.1571;SAS_AF=0.0879;AA=G|||;VT=SNP
7	136543100	rs149382022	T	C	100	PASS	AC=29;AF=0.00579073;AN=5008;NS=2504;DP=16324;EAS_AF=0;AMR_AF=0.0086;AFR_AF=0.0008;EUR_AF=0.0139;SAS_AF=0.0082;AA=T|||;VT=SNP
7	136543161	rs78681177	T	G	100	PASS	AC=173;AF=0.0345447;AN=5008;NS=2504;DP=15377;EAS_AF=0.001;AMR_AF=0.049;AFR_AF=0.0098;EUR_AF=0.0686;SAS_AF=0.0573;AA=T|||;VT=SNP
7	136543870	rs79873630	C	T	100	PASS	AC=170;AF=0.0339457;AN=5008;NS=2504;DP=18214;EAS_AF=0.001;AMR_AF=0.049;AFR_AF=0.0076;EUR_AF=0.0686;SAS_AF=0.0573;AA=C|||;VT=SNP
7	136543983	rs17168769	C	T	100	PASS	AC=28;AF=0.00559105;AN=5008;NS=2504;DP=18869;EAS_AF=0.004;AMR_AF=0.0058;AFR_AF=0.0015;EUR_AF=0.0159;SAS_AF=0.002;AA=C|||;VT=SNP
7	136544299	rs79597196	C	G	100	PASS	AC=228;AF=0.0455272;AN=5008;NS=2504;DP=8189;EAS_AF=0.001;AMR_AF=0.0504;AFR_AF=0.0507;EUR_AF=0.0686;SAS_AF=0.0573;AA=C|||;VT=SNP
7	136544407	rs17168771	G	A	100	PASS	AC=409;AF=0.0816693;AN=5008;NS=2504;DP=17598;EAS_AF=0.1151;AMR_AF=0.1138;AFR_AF=0.0446;EUR_AF=0.0696;SAS_AF=0.0869;AA=G|||;VT=SNP
7	136544451	rs75999668	G	A	100	PASS	AC=170;AF=0.0339457;AN=5008;NS=2504;DP=17420;EAS_AF=0.001;AMR_AF=0.049;AFR_AF=0.0076;EUR_AF=0.0686;SAS_AF=0.0573;AA=G|||;VT=SNP
7	136544608	rs13233495	C	T	100	PASS	AC=421;AF=0.0840655;AN=5008;NS=2504;DP=18548;EAS_AF=0.0119;AMR_AF=0.1182;AFR_AF=0.0635;EUR_AF=0.1561;SAS_AF=0.0879;AA=C|||;VT=SNP
7	136544749	rs117754705	A	C	100	PASS	AC=170;AF=0.0339457;AN=5008;NS=2504;DP=15329;EAS_AF=0.001;AMR_AF=0.049;AFR_AF=0.0076;EUR_AF=0.0686;SAS_AF=0.0573;AA=A|||;VT=SNP
7	136544889	rs36016356	A	C	100	PASS	AC=1230;AF=0.245607;AN=5008;NS=2504;DP=11533;EAS_AF=0.0169;AMR_AF=0.2262;AFR_AF=0.4115;EUR_AF=0.33;SAS_AF=0.184;AA=A|||;VT=SNP
7	136544961	rs56900669	T	C	100	PASS	AC=516;AF=0.103035;AN=5008;NS=2504;DP=16033;EAS_AF=0;AMR_AF=0.0519;AFR_AF=0.2678;EUR_AF=0.0895;SAS_AF=0.0368;AA=T|||;VT=SNP
7	136545058	rs73157092	G	A	100	PASS	AC=141;AF=0.028155;AN=5008;NS=2504;DP=15365;EAS_AF=0;AMR_AF=0.0317;AFR_AF=0.0015;EUR_AF=0.0716;SAS_AF=0.046;AA=G|||;VT=SNP
7	136545325	rs13438539	A	C	100	PASS	AC=1254;AF=0.250399;AN=5008;NS=2504;DP=10198;EAS_AF=0.0169;AMR_AF=0.2291;AFR_AF=0.4085;EUR_AF=0.332;SAS_AF=0.2086;AA=C|||;VT=SNP
7	136546079	rs143378134	G	A	100	PASS	AC=15;AF=0.00299521;AN=5008;NS=2504;DP=18458;EAS_AF=0.002;AMR_AF=0.0014;AFR_AF=0.0008;EUR_AF=0.0109;SAS_AF=0;AA=G|||;VT=SNP
7	136546916	rs6467694	C	T	100	PASS	AC=4083;AF=0.815296;AN=5008;NS=2504;DP=16960;EAS_AF=0.8522;AMR_AF=0.8646;AFR_AF=0.7693;EUR_AF=0.9056;SAS_AF=0.7117;AA=c|||;VT=SNP
7	136547074	rs78171990	A	G	100	PASS	AC=226;AF=0.0451278;AN=5008;NS=2504;DP=16803;EAS_AF=0;AMR_AF=0.0504;AFR_AF=0.0507;EUR_AF=0.0686;SAS_AF=0.0562;AA=A|||;VT=SNP
7	136547707	rs75577797	C	T	100	PASS	AC=227;AF=0.0453275;AN=5008;NS=2504;DP=14985;EAS_AF=0.001;AMR_AF=0.0504;AFR_AF=0.0499;EUR_AF=0.0686;SAS_AF=0.0573;AA=C|||;VT=SNP
7	136547903	rs7797223	A	T	100	PASS	AC=949;AF=0.189497;AN=5008;NS=2504;DP=19630;EAS_AF=0.0119;AMR_AF=0.17;AFR_AF=0.3404;EUR_AF=0.2455;SAS_AF=0.1247;AA=A|||;VT=SNP
7	136548487	rs140686879	A	C	100	PASS	AC=29;AF=0.00579073;AN=5008;NS=2504;DP=20457;EAS_AF=0.004;AMR_AF=0.0058;AFR_AF=0.0023;EUR_AF=0.0159;SAS_AF=0.002;AA=A|||;VT=SNP
7	136549033	rs1424574	A	G	100	PASS	AC=420;AF=0.0838658;AN=5008;NS=2504;DP=18778;EAS_AF=0.0119;AMR_AF=0.1182;AFR_AF=0.0635;EUR_AF=0.1561;SAS_AF=0.0869;AA=A|||;VT=SNP
7	136549045	rs149328407	T	C	100	PASS	AC=59;AF=0.0117812;AN=5008;NS=2504;DP=18835;EAS_AF=0;AMR_AF=0.0072;AFR_AF=0.028;EUR_AF=0.0159;SAS_AF=0.001;AA=T|||;VT=SNP
7	136549581	rs12536640	G	A	100	PASS	AC=445;AF=0.0888578;AN=5008;NS=2504;DP=18211;EAS_AF=0.0119;AMR_AF=0.1239;AFR_AF=0.0658;EUR_AF=0.172;SAS_AF=0.089;AA=G|||;VT=SNP
7	136549633	rs12536604	C	G	100	PASS	AC=445;AF=0.0888578;AN=5008;NS=2504;DP=18387;EAS_AF=0.0119;AMR_AF=0.1239;AFR_AF=0.0658;EUR_AF=0.172;SAS_AF=0.089;AA=C|||;VT=SNP
7	136549674	rs12531447	A	T	100	PASS	AC=446;AF=0.0890575;AN=5008;NS=2504;DP=18409;EAS_AF=0.0119;AMR_AF=0.1254;AFR_AF=0.0658;EUR_AF=0.172;SAS_AF=0.089;AA=a|||;VT=SNP
7	136549913	rs34636077	G	A	100	PASS	AC=445;AF=0.0888578;AN=5008;NS=2504;DP=16489;EAS_AF=0.0119;AMR_AF=0.1239;AFR_AF=0.0658;EUR_AF=0.172;SAS_AF=0.089;AA=A|||;VT=SNP
7	136550569	rs35310233	T	G	100	PASS	AC=420;AF=0.0838658;AN=5008;NS=2504;DP=19400;EAS_AF=0.0119;AMR_AF=0.1182;AFR_AF=0.0635;EUR_AF=0.1561;SAS_AF=0.0869;AA=T|||;VT=SNP
7	136551837	rs6957496	A	G	100	PASS	AC=555;AF=0.110823;AN=5008;NS=2504;DP=17018;EAS_AF=0;AMR_AF=0.0548;AFR_AF=0.2708;EUR_AF=0.0974;SAS_AF=0.0624;AA=a|||;VT=SNP
7	136552211	rs67684214	T	C	100	PASS	AC=765;AF=0.152756;AN=5008;NS=2504;DP=8737;EAS_AF=0.005;AMR_AF=0.1095;AFR_AF=0.289;EUR_AF=0.1819;SAS_AF=0.1217;AA=T|||;VT=SNP
7	136552288	rs13243456	C	T	100	PASS	AC=423;AF=0.0844649;AN=5008;NS=2504;DP=7620;EAS_AF=0.0119;AMR_AF=0.1182;AFR_AF=0.0651;EUR_AF=0.1561;SAS_AF=0.0879;AA=T|||;VT=SNP
7	136552692	rs188345101	T	C	100	PASS	AC=29;AF=0.00579073;AN=5008;NS=2504;DP=3575;EAS_AF=0.001;AMR_AF=0.0086;AFR_AF=0;EUR_AF=0.0129;SAS_AF=0.0092;AA=t|||;VT=SNP
7	136553263	rs13247260	C	A	100	PASS	AC=1678;AF=0.335064;AN=5008;NS=2504;DP=15771;EAS_AF=0.1329;AMR_AF=0.353;AFR_AF=0.4576;EUR_AF=0.4205;SAS_AF=0.2771;AA=A|||;VT=SNP
7	136554662	rs28578872	T	C	100	PASS	AC=1687;AF=0.336861;AN=5008;NS=2504;DP=12527;EAS_AF=0.1349;AMR_AF=0.3559;AFR_AF=0.4584;EUR_AF=0.4245;SAS_AF=0.2771;AA=C|||;VT=SNP
7	136554858	rs28385274	C	T	100	PASS	AC=508;AF=0.101438;AN=5008;NS=2504;DP=16444;EAS_AF=0;AMR_AF=0.0548;AFR_AF=0.2663;EUR_AF=0.0825;SAS_AF=0.0358;AA=C|||;VT=SNP
7	136554948	rs12536964	C	G	100	PASS	AC=426;AF=0.0850639;AN=5008;NS=2504;DP=14017;EAS_AF=0.0119;AMR_AF=0.1182;AFR_AF=0.0651;EUR_AF=0.1581;SAS_AF=0.089;AA=C|||;VT=SNP
7	136555063	rs146000188	C	G	100	PASS	AC=16;AF=0.00319489;AN=5008;NS=2504;DP=15286;EAS_AF=0;AMR_AF=0;AFR_AF=0.0008;EUR_AF=0.0109;SAS_AF=0.0041;AA=C|||;VT=SNP
7	136555068	rs62485215	A	C	100	PASS	AC=427;AF=0.0852636;AN=5008;NS=2504;DP=15141;EAS_AF=0.0119;AMR_AF=0.1182;AFR_AF=0.0658;EUR_AF=0.1581;SAS_AF=0.089;AA=C|||;VT=SNP
7	136555202	rs11489680	A	G	100	PASS	AC=690;AF=0.13778;AN=5008;NS=2504;DP=16640;EAS_AF=0.0734;AMR_AF=0.1167;AFR_AF=0.1921;EUR_AF=0.163;SAS_AF=0.1196;AA=A|||;VT=SNP
7	136555320	rs12537069	G	A	100	PASS	AC=427;AF=0.0852636;AN=5008;NS=2504;DP=12544;EAS_AF=0.0119;AMR_AF=0.1182;AFR_AF=0.0658;EUR_AF=0.1581;SAS_AF=0.089;AA=G|||;VT=SNP
7	136555944	rs2278098	G	A	100	PASS	AC=393;AF=0.0784744;AN=5008;NS=2504;DP=12501;EAS_AF=0.1161;AMR_AF=0.1153;AFR_AF=0.0424;EUR_AF=0.0596;SAS_AF=0.0818;AA=G|||;VT=SNP
7	136556162	rs61540534	C	T	100	PASS	AC=713;AF=0.142372;AN=5008;NS=2504;DP=12174;EAS_AF=0.005;AMR_AF=0.1081;AFR_AF=0.2829;EUR_AF=0.165;SAS_AF=0.0951;AA=C|||;VT=SNP
7	136556285	rs71541328	A	C	100	PASS	AC=442;AF=0.0882588;AN=5008;NS=2504;DP=16959;EAS_AF=0.0119;AMR_AF=0.1182;AFR_AF=0.0658;EUR_AF=0.168;SAS_AF=0.0941;AA=A|||;VT=SNP
7	136556331	rs12537753	C	G	100	PASS	AC=442;AF=0.0882588;AN=5008;NS=2504;DP=17857;EAS_AF=0.0119;AMR_AF=0.1182;AFR_AF=0.0658;EUR_AF=0.168;SAS_AF=0.0941;AA=C|||;VT=SNP
7	136556413	rs12532627	A	G	100	PASS	AC=442;AF=0.0882588;AN=5008;NS=2504;DP=18076;EAS_AF=0.0119;AMR_AF=0.1182;AFR_AF=0.0658;EUR_AF=0.168;SAS_AF=0.0941;AA=A|||;VT=SNP
7	136556621	rs12532672	A	G	100	PASS	AC=442;AF=0.0882588;AN=5008;NS=2504;DP=16992;EAS_AF=0.0119;AMR_AF=0.1182;AFR_AF=0.0658;EUR_AF=0.168;SAS_AF=0.0941;AA=A|||;VT=SNP
7	136556626	rs12537831	C	T	100	PASS	AC=442;AF=0.0882588;AN=5008;NS=2504;DP=17129;EAS_AF=0.0119;AMR_AF=0.1182;AFR_AF=0.0658;EUR_AF=0.168;SAS_AF=0.0941;AA=T|||;VT=SNP
7	136556823	rs10225367	T	C	100	PASS	AC=574;AF=0.114617;AN=5008;NS=2504;DP=17950;EAS_AF=0.0685;AMR_AF=0.098;AFR_AF=0.1762;EUR_AF=0.1213;SAS_AF=0.0838;AA=T|||;VT=SNP
7	136556860	rs12538445	G	C	100	PASS	AC=442;AF=0.0882588;AN=5008;NS=2504;DP=17463;EAS_AF=0.0119;AMR_AF=0.1182;AFR_AF=0.0658;EUR_AF=0.168;SAS_AF=0.0941;AA=G|||;VT=SNP
7	136556978	rs12533282	A	G	100	PASS	AC=444;AF=0.0886581;AN=5008;NS=2504;DP=18193;EAS_AF=0.0119;AMR_AF=0.1182;AFR_AF=0.0658;EUR_AF=0.168;SAS_AF=0.0961;AA=G|||;VT=SNP
7	136557276	rs13222744	T	C	100	PASS	AC=446;AF=0.0890575;AN=5008;NS=2504;DP=20568;EAS_AF=0.0119;AMR_AF=0.1196;AFR_AF=0.0658;EUR_AF=0.169;SAS_AF=0.0961;AA=T|||;VT=SNP
7	136557350	rs13235508	A	G	100	PASS	AC=490;AF=0.0978435;AN=5008;NS=2504;DP=19718;EAS_AF=0.0119;AMR_AF=0.1196;AFR_AF=0.1006;EUR_AF=0.167;SAS_AF=0.0961;AA=G|||;VT=SNP
7	136557644	rs13235822	A	C	100	PASS	AC=444;AF=0.0886581;AN=5008;NS=2504;DP=20981;EAS_AF=0.0119;AMR_AF=0.1182;AFR_AF=0.0658;EUR_AF=0.168;SAS_AF=0.0961;AA=A|||;VT=SNP
7	136557730	rs13223210	T	G	100	PASS	AC=445;AF=0.0888578;AN=5008;NS=2504;DP=21751;EAS_AF=0.0119;AMR_AF=0.1182;AFR_AF=0.0658;EUR_AF=0.169;SAS_AF=0.0961;AA=T|||;VT=SNP
7	136557856	rs17487790	G	T	100	PASS	AC=443;AF=0.0884585;AN=5008;NS=2504;DP=21307;EAS_AF=0.0119;AMR_AF=0.1182;AFR_AF=0.0658;EUR_AF=0.168;SAS_AF=0.0951;AA=T|||;VT=SNP
7	136558048	rs34166421	A	G	100	PASS	AC=443;AF=0.0884585;AN=5008;NS=2504;DP=20987;EAS_AF=0.0119;AMR_AF=0.1182;AFR_AF=0.0658;EUR_AF=0.168;SAS_AF=0.0951;AA=A|||;VT=SNP
7	136558099	rs34653588	T	A	100	PASS	AC=443;AF=0.0884585;AN=5008;NS=2504;DP=20721;EAS_AF=0.0119;AMR_AF=0.1182;AFR_AF=0.0658;EUR_AF=0.168;SAS_AF=0.0951;AA=A|||;VT=SNP
7	136558158	rs3735028	T	C	100	PASS	AC=393;AF=0.0784744;AN=5008;NS=2504;DP=22207;EAS_AF=0.1171;AMR_AF=0.1153;AFR_AF=0.0424;EUR_AF=0.0596;SAS_AF=0.0808;AA=T|||;VT=SNP
7	136558430	rs10488595	G	A	100	PASS	AC=452;AF=0.0902556;AN=5008;NS=2504;DP=19262;EAS_AF=0.0119;AMR_AF=0.1182;AFR_AF=0.0734;EUR_AF=0.167;SAS_AF=0.0951;AA=G|||;VT=SNP
7	136558594	rs10488596	C	T	100	PASS	AC=442;AF=0.0882588;AN=5008;NS=2504;DP=20102;EAS_AF=0.0119;AMR_AF=0.1182;AFR_AF=0.0658;EUR_AF=0.167;SAS_AF=0.0951;AA=T|||;VT=SNP
7	136558866	rs62485218	A	G	100	PASS	AC=445;AF=0.0888578;AN=5008;NS=2504;DP=17519;EAS_AF=0.0119;AMR_AF=0.1196;AFR_AF=0.0666;EUR_AF=0.168;SAS_AF=0.0951;AA=A|||;VT=SNP
7	136558930	rs148073689	G	C	100	PASS	AC=37;AF=0.00738818;AN=5008;NS=2504;DP=16435;EAS_AF=0.001;AMR_AF=0.0043;AFR_AF=0.0015;EUR_AF=0.0189;SAS_AF=0.0123;AA=G|||;VT=SNP
7	136559923	rs6962563	A	C	100	PASS	AC=912;AF=0.182109;AN=5008;NS=2504;DP=10893;EAS_AF=0.005;AMR_AF=0.1124;AFR_AF=0.4092;EUR_AF=0.164;SAS_AF=0.1258;AA=-|||;VT=SNP
7	136559942	rs11763464	T	A	100	PASS	AC=504;AF=0.100639;AN=5008;NS=2504;DP=11335;EAS_AF=0.0079;AMR_AF=0.1484;AFR_AF=0.0484;EUR_AF=0.2247;SAS_AF=0.1053;AA=T|||;VT=SNP
7	136560248	rs10954565	G	A	100	PASS	AC=508;AF=0.101438;AN=5008;NS=2504;DP=15369;EAS_AF=0.0099;AMR_AF=0.1527;AFR_AF=0.0484;EUR_AF=0.2247;SAS_AF=0.1043;AA=A|||;VT=SNP
7	136560407	rs10954566	T	C	100	PASS	AC=504;AF=0.100639;AN=5008;NS=2504;DP=19351;EAS_AF=0.0079;AMR_AF=0.1484;AFR_AF=0.0484;EUR_AF=0.2247;SAS_AF=0.1053;AA=T|||;VT=SNP
7	136560479	rs35736030	T	C	100	PASS	AC=417;AF=0.0832668;AN=5008;NS=2504;DP=19073;EAS_AF=0.1111;AMR_AF=0.1354;AFR_AF=0.0416;EUR_AF=0.0875;SAS_AF=0.0695;AA=T|||;VT=SNP
7	136560679	rs1424572	T	C	100	PASS	AC=1638;AF=0.327077;AN=5008;NS=2504;DP=7150;EAS_AF=0.6637;AMR_AF=0.3862;AFR_AF=0.0272;EUR_AF=0.3191;SAS_AF=0.3517;AA=T|||;VT=SNP
7	136560932	rs10488597	T	C	100	PASS	AC=495;AF=0.0988419;AN=5008;NS=2504;DP=15577;EAS_AF=0.0079;AMR_AF=0.1484;AFR_AF=0.0484;EUR_AF=0.2157;SAS_AF=0.1053;AA=T|||;VT=SNP
7	136561212	rs34617713	C	T	100	PASS	AC=495;AF=0.0988419;AN=5008;NS=2504;DP=15558;EAS_AF=0.0079;AMR_AF=0.1484;AFR_AF=0.0484;EUR_AF=0.2157;SAS_AF=0.1053;AA=T|||;VT=SNP
7	136561447	rs13223738	A	G	100	PASS	AC=504;AF=0.100639;AN=5008;NS=2504;DP=16521;EAS_AF=0.0079;AMR_AF=0.1484;AFR_AF=0.0484;EUR_AF=0.2247;SAS_AF=0.1053;AA=G|||;VT=SNP
7	136561806	rs17409631	A	G	100	PASS	AC=504;AF=0.100639;AN=5008;NS=2504;DP=17775;EAS_AF=0.0079;AMR_AF=0.1484;AFR_AF=0.0484;EUR_AF=0.2247;SAS_AF=0.1053;AA=A|||;VT=SNP
7	136562781	rs13233131	T	A	100	PASS	AC=433;AF=0.0864617;AN=5008;NS=2504;DP=18803;EAS_AF=0.0079;AMR_AF=0.1282;AFR_AF=0.0477;EUR_AF=0.1859;SAS_AF=0.0879;AA=A|||;VT=SNP
7	136563249	rs12670040	G	C	100	PASS	AC=435;AF=0.086861;AN=5008;NS=2504;DP=17431;EAS_AF=0.0188;AMR_AF=0.1268;AFR_AF=0.0477;EUR_AF=0.1759;SAS_AF=0.09;AA=G|||;VT=SNP
7	136563268	rs79427482	C	T	100	PASS	AC=23;AF=0.00459265;AN=5008;NS=2504;DP=17299;EAS_AF=0;AMR_AF=0.0058;AFR_AF=0.0008;EUR_AF=0.0159;SAS_AF=0.002;AA=C|||;VT=SNP
7	136563373	rs35641096	G	A	100	PASS	AC=433;AF=0.0864617;AN=5008;NS=2504;DP=18041;EAS_AF=0.0079;AMR_AF=0.1282;AFR_AF=0.0477;EUR_AF=0.1849;SAS_AF=0.089;AA=G|||;VT=SNP
7	136563395	rs17409769	C	T	100	PASS	AC=427;AF=0.0852636;AN=5008;NS=2504;DP=18443;EAS_AF=0.0079;AMR_AF=0.1282;AFR_AF=0.0492;EUR_AF=0.1759;SAS_AF=0.09;AA=C|||;VT=SNP
7	136563461	rs71541330	C	A	100	PASS	AC=424;AF=0.0846645;AN=5008;NS=2504;DP=18502;EAS_AF=0.0079;AMR_AF=0.1282;AFR_AF=0.0477;EUR_AF=0.1759;SAS_AF=0.089;AA=C|||;VT=SNP
7	136563813	rs11771119	T	C	100	PASS	AC=457;AF=0.091254;AN=5008;NS=2504;DP=17695;EAS_AF=0.0089;AMR_AF=0.1326;AFR_AF=0.0688;EUR_AF=0.1849;SAS_AF=0.0808;AA=T|||;VT=SNP
7	136563856	rs78399881	G	A	100	PASS	AC=76;AF=0.0151757;AN=5008;NS=2504;DP=18601;EAS_AF=0;AMR_AF=0.0187;AFR_AF=0.0227;EUR_AF=0.0278;SAS_AF=0.0051;AA=g|||;VT=SNP
7	136564312	rs79445753	T	C	100	PASS	AC=47;AF=0.00938498;AN=5008;NS=2504;DP=17274;EAS_AF=0;AMR_AF=0.0173;AFR_AF=0.0015;EUR_AF=0.0278;SAS_AF=0.0051;AA=T|||;VT=SNP
7	136564332	rs17494540	T	C	100	PASS	AC=440;AF=0.0878594;AN=5008;NS=2504;DP=17454;EAS_AF=0.0079;AMR_AF=0.1282;AFR_AF=0.0688;EUR_AF=0.173;SAS_AF=0.0798;AA=T|||;VT=SNP
7	136564376	rs17494589	G	A	100	PASS	AC=440;AF=0.0878594;AN=5008;NS=2504;DP=17539;EAS_AF=0.0079;AMR_AF=0.1282;AFR_AF=0.0688;EUR_AF=0.173;SAS_AF=0.0798;AA=g|||;VT=SNP
7	136564479	rs12530999	A	C	100	PASS	AC=440;AF=0.0878594;AN=5008;NS=2504;DP=16082;EAS_AF=0.0079;AMR_AF=0.1282;AFR_AF=0.0688;EUR_AF=0.173;SAS_AF=0.0798;AA=C|||;VT=SNP
7	136564486	rs148026903	C	T	100	PASS	AC=25;AF=0.00499201;AN=5008;NS=2504;DP=16093;EAS_AF=0;AMR_AF=0;AFR_AF=0.0008;EUR_AF=0.0129;SAS_AF=0.0112;AA=C|||;VT=SNP
7	136564519	rs1364495	T	A	100	PASS	AC=727;AF=0.145168;AN=5008;NS=2504;DP=16038;EAS_AF=0.1081;AMR_AF=0.2176;AFR_AF=0.0855;EUR_AF=0.1978;SAS_AF=0.1585;AA=T|||;VT=SNP
7	136564898	rs73157096	C	T	100	PASS	AC=162;AF=0.0323482;AN=5008;NS=2504;DP=17985;EAS_AF=0;AMR_AF=0.0432;AFR_AF=0.0061;EUR_AF=0.0924;SAS_AF=0.0317;AA=C|||;VT=SNP
7	136565066	rs1364494	C	G	100	PASS	AC=1329;AF=0.265375;AN=5008;NS=2504;DP=16506;EAS_AF=0.1131;AMR_AF=0.2738;AFR_AF=0.4115;EUR_AF=0.2922;SAS_AF=0.1912;AA=C|||;VT=SNP
7	136565113	rs1364493	G	T	100	PASS	AC=408;AF=0.0814696;AN=5008;NS=2504;DP=16422;EAS_AF=0.1081;AMR_AF=0.1427;AFR_AF=0.0348;EUR_AF=0.0875;SAS_AF=0.0675;AA=g|||;VT=SNP
7	136565289	rs36007709	C	T	100	PASS	AC=439;AF=0.0876597;AN=5008;NS=2504;DP=15870;EAS_AF=0.0079;AMR_AF=0.1268;AFR_AF=0.0688;EUR_AF=0.173;SAS_AF=0.0798;AA=c|||;VT=SNP
7	136565858	rs13230245	C	T	100	PASS	AC=440;AF=0.0878594;AN=5008;NS=2504;DP=19779;EAS_AF=0.0079;AMR_AF=0.1268;AFR_AF=0.0673;EUR_AF=0.173;SAS_AF=0.0828;AA=C|||;VT=SNP
7	136566533	rs2113550	A	G	100	PASS	AC=1413;AF=0.282149;AN=5008;NS=2504;DP=17130;EAS_AF=0.1151;AMR_AF=0.2853;AFR_AF=0.4145;EUR_AF=0.339;SAS_AF=0.2147;AA=A|||;VT=SNP
7	136566595	rs62485222	G	A	100	PASS	AC=433;AF=0.0864617;AN=5008;NS=2504;DP=16968;EAS_AF=0.0079;AMR_AF=0.1254;AFR_AF=0.0666;EUR_AF=0.172;SAS_AF=0.0787;AA=G|||;VT=SNP
7	136566656	rs117807411	G	A	100	PASS	AC=13;AF=0.00259585;AN=5008;NS=2504;DP=18533;EAS_AF=0;AMR_AF=0.0058;AFR_AF=0;EUR_AF=0.0089;SAS_AF=0;AA=G|||;VT=SNP
7	136566836	rs62485223	T	C	100	PASS	AC=435;AF=0.086861;AN=5008;NS=2504;DP=17449;EAS_AF=0.0079;AMR_AF=0.1254;AFR_AF=0.0673;EUR_AF=0.172;SAS_AF=0.0798;AA=T|||;VT=SNP
7	136567445	rs113515545	C	A	100	PASS	AC=64;AF=0.0127796;AN=5008;NS=2504;DP=15188;EAS_AF=0;AMR_AF=0.0303;AFR_AF=0.0015;EUR_AF=0.0288;SAS_AF=0.0123;AA=C|||;VT=SNP
7	136568461	rs77955609	C	G	100	PASS	AC=398;AF=0.0794728;AN=5008;NS=2504;DP=19659;EAS_AF=0.0079;AMR_AF=0.1239;AFR_AF=0.0454;EUR_AF=0.1809;SAS_AF=0.0634;AA=C|||;VT=SNP
7	136569044	rs7808459	T	G	100	PASS	AC=1064;AF=0.21246;AN=5008;NS=2504;DP=17449;EAS_AF=0.0823;AMR_AF=0.1282;AFR_AF=0.3903;EUR_AF=0.1978;SAS_AF=0.181;AA=T|||;VT=SNP
7	136569284	rs79192917	T	C	100	PASS	AC=307;AF=0.0613019;AN=5008;NS=2504;DP=16126;EAS_AF=0.001;AMR_AF=0.085;AFR_AF=0.0295;EUR_AF=0.1272;SAS_AF=0.0818;AA=T|||;VT=SNP
7	136569416	rs1424569	T	C	100	PASS	AC=1901;AF=0.379593;AN=5008;NS=2504;DP=17732;EAS_AF=0.125;AMR_AF=0.415;AFR_AF=0.5318;EUR_AF=0.5089;SAS_AF=0.2781;AA=t|||;VT=SNP
7	136570133	rs62485226	A	G	100	PASS	AC=64;AF=0.0127796;AN=5008;NS=2504;DP=18513;EAS_AF=0;AMR_AF=0.0303;AFR_AF=0.0015;EUR_AF=0.0288;SAS_AF=0.0123;AA=A|||;VT=SNP
7	136570163	rs17494770	T	A	100	PASS	AC=423;AF=0.0844649;AN=5008;NS=2504;DP=18761;EAS_AF=0.002;AMR_AF=0.1124;AFR_AF=0.056;EUR_AF=0.1571;SAS_AF=0.1135;AA=T|||;VT=SNP
7	136570276	rs6944132	T	A	100	PASS	AC=2714;AF=0.541933;AN=5008;NS=2504;DP=20416;EAS_AF=0.4018;AMR_AF=0.6527;AFR_AF=0.5189;EUR_AF=0.6938;SAS_AF=0.4826;AA=A|||;VT=SNP
7	136570312	rs17494846	A	G	100	PASS	AC=587;AF=0.117212;AN=5008;NS=2504;DP=19345;EAS_AF=0.0149;AMR_AF=0.1614;AFR_AF=0.0492;EUR_AF=0.2962;SAS_AF=0.0992;AA=A|||;VT=SNP
7	136571151	rs7782904	T	A	100	PASS	AC=1690;AF=0.33746;AN=5008;NS=2504;DP=20007;EAS_AF=0.4415;AMR_AF=0.4207;AFR_AF=0.2867;EUR_AF=0.2396;SAS_AF=0.3405;AA=T|||;VT=SNP
7	136571426	rs11971334	C	A	100	PASS	AC=618;AF=0.123403;AN=5008;NS=2504;DP=16602;EAS_AF=0.0317;AMR_AF=0.1758;AFR_AF=0.0242;EUR_AF=0.325;SAS_AF=0.1074;AA=C|||;VT=SNP
7	136571707	rs10242108	T	C	100	PASS	AC=2607;AF=0.520567;AN=5008;NS=2504;DP=19444;EAS_AF=0.4772;AMR_AF=0.4063;AFR_AF=0.556;EUR_AF=0.6143;SAS_AF=0.502;AA=C|||;VT=SNP
7	136571815	rs7777727	G	C	100	PASS	AC=1840;AF=0.367412;AN=5008;NS=2504;DP=16404;EAS_AF=0.4444;AMR_AF=0.219;AFR_AF=0.4054;EUR_AF=0.3022;SAS_AF=0.409;AA=G|||;VT=SNP
7	136571832	rs62485227	G	T	100	PASS	AC=118;AF=0.0235623;AN=5008;NS=2504;DP=16781;EAS_AF=0;AMR_AF=0.0994;AFR_AF=0.003;EUR_AF=0.0378;SAS_AF=0.0072;AA=G|||;VT=SNP
7	136571865	rs1364492	C	T	100	PASS	AC=548;AF=0.109425;AN=5008;NS=2504;DP=16967;EAS_AF=0;AMR_AF=0.0634;AFR_AF=0.2791;EUR_AF=0.1133;SAS_AF=0.0215;AA=C|||;VT=SNP
7	136572157	rs10954567	A	T	100	PASS	AC=649;AF=0.129593;AN=5008;NS=2504;DP=16678;EAS_AF=0.0317;AMR_AF=0.1816;AFR_AF=0.0234;EUR_AF=0.339;SAS_AF=0.1217;AA=A|||;VT=SNP
7	136573370	rs6969811	T	C	100	PASS	AC=1137;AF=0.227037;AN=5008;NS=2504;DP=17234;EAS_AF=0.4464;AMR_AF=0.1455;AFR_AF=0.0809;EUR_AF=0.1571;SAS_AF=0.3282;AA=T|||;VT=SNP
7	136573736	rs6950254	A	G	100	PASS	AC=558;AF=0.111422;AN=5008;NS=2504;DP=11484;EAS_AF=0;AMR_AF=0.0634;AFR_AF=0.2799;EUR_AF=0.1133;SAS_AF=0.0307;AA=A|||;VT=SNP
7	136574200	rs118180402	G	A	100	PASS	AC=27;AF=0.00539137;AN=5008;NS=2504;DP=19604;EAS_AF=0;AMR_AF=0.0086;AFR_AF=0;EUR_AF=0.0129;SAS_AF=0.0082;AA=G|||;VT=SNP
7	136574630	rs12539738	G	C	100	PASS	AC=652;AF=0.130192;AN=5008;NS=2504;DP=16252;EAS_AF=0.0317;AMR_AF=0.1816;AFR_AF=0.0242;EUR_AF=0.341;SAS_AF=0.1217;AA=G|||;VT=SNP
7	136574849	rs13244595	G	A	100	PASS	AC=670;AF=0.133786;AN=5008;NS=2504;DP=19439;EAS_AF=0.0327;AMR_AF=0.1816;AFR_AF=0.0333;EUR_AF=0.341;SAS_AF=0.1268;AA=G|||;VT=SNP
7	136575075	rs12540313	C	T	100	PASS	AC=652;AF=0.130192;AN=5008;NS=2504;DP=19272;EAS_AF=0.0317;AMR_AF=0.1816;AFR_AF=0.0242;EUR_AF=0.339;SAS_AF=0.1237;AA=C|||;VT=SNP
7	136575199	rs4475425	G	A	100	PASS	AC=1743;AF=0.348043;AN=5008;NS=2504;DP=20244;EAS_AF=0.4385;AMR_AF=0.2147;AFR_AF=0.4054;EUR_AF=0.2714;SAS_AF=0.3507;AA=G|||;VT=SNP
7	136576100	rs73158705	A	G	100	PASS	AC=1181;AF=0.235823;AN=5008;NS=2504;DP=19664;EAS_AF=0.4425;AMR_AF=0.1484;AFR_AF=0.0794;EUR_AF=0.173;SAS_AF=0.3609;AA=A|||;VT=SNP
7	136576450	rs76157190	A	G	100	PASS	AC=60;AF=0.0119808;AN=5008;NS=2504;DP=21198;EAS_AF=0;AMR_AF=0.0159;AFR_AF=0.0015;EUR_AF=0.0338;SAS_AF=0.0133;AA=A|||;VT=SNP
7	136577349	rs889934	C	T	100	PASS	AC=556;AF=0.111022;AN=5008;NS=2504;DP=19200;EAS_AF=0;AMR_AF=0.0634;AFR_AF=0.2784;EUR_AF=0.1133;SAS_AF=0.0307;AA=C|||;VT=SNP
7	136577920	rs7458912	A	T	100	PASS	AC=903;AF=0.180312;AN=5008;NS=2504;DP=17696;EAS_AF=0.0327;AMR_AF=0.1931;AFR_AF=0.1974;EUR_AF=0.3469;SAS_AF=0.1288;AA=T|||;VT=SNP
7	136579008	rs12537962	A	G	100	PASS	AC=902;AF=0.180112;AN=5008;NS=2504;DP=17612;EAS_AF=0.0327;AMR_AF=0.1931;AFR_AF=0.1967;EUR_AF=0.3469;SAS_AF=0.1288;AA=G|||;VT=SNP
7	136579756	rs17495182	T	C	100	PASS	AC=782;AF=0.15615;AN=5008;NS=2504;DP=12349;EAS_AF=0.0327;AMR_AF=0.1859;AFR_AF=0.1127;EUR_AF=0.3439;SAS_AF=0.1278;AA=T|||;VT=SNP
7	136580485	rs1424386	G	A	100	PASS	AC=2976;AF=0.594249;AN=5008;NS=2504;DP=18847;EAS_AF=0.4692;AMR_AF=0.4539;AFR_AF=0.764;EUR_AF=0.667;SAS_AF=0.5184;AA=A|||;VT=SNP
7	136581063	rs2350779	A	T	100	PASS	AC=782;AF=0.15615;AN=5008;NS=2504;DP=17055;EAS_AF=0.25;AMR_AF=0.2075;AFR_AF=0.0076;EUR_AF=0.168;SAS_AF=0.2117;AA=A|||;VT=SNP
7	136581916	rs77158787	T	C	100	PASS	AC=16;AF=0.00319489;AN=5008;NS=2504;DP=16488;EAS_AF=0;AMR_AF=0.0058;AFR_AF=0.0008;EUR_AF=0.006;SAS_AF=0.0051;AA=T|||;VT=SNP
7	136581963	rs73158708	A	C	100	PASS	AC=651;AF=0.129992;AN=5008;NS=2504;DP=18078;EAS_AF=0.0347;AMR_AF=0.1801;AFR_AF=0.0242;EUR_AF=0.336;SAS_AF=0.1237;AA=A|||;VT=SNP
7	136582050	rs62485228	T	A	100	PASS	AC=657;AF=0.13119;AN=5008;NS=2504;DP=18546;EAS_AF=0.0347;AMR_AF=0.1816;AFR_AF=0.0242;EUR_AF=0.341;SAS_AF=0.1237;AA=T|||;VT=SNP
7	136582150	rs62485229	C	T	100	PASS	AC=661;AF=0.131989;AN=5008;NS=2504;DP=16712;EAS_AF=0.0347;AMR_AF=0.1816;AFR_AF=0.0272;EUR_AF=0.341;SAS_AF=0.1237;AA=C|||;VT=SNP
7	136582252	rs139004447	T	C	100	PASS	AC=20;AF=0.00399361;AN=5008;NS=2504;DP=17857;EAS_AF=0.001;AMR_AF=0.0086;AFR_AF=0.0008;EUR_AF=0.0099;SAS_AF=0.002;AA=T|||;VT=SNP
7	136582393	rs10228048	G	T	100	PASS	AC=1777;AF=0.354832;AN=5008;NS=2504;DP=14196;EAS_AF=0.4355;AMR_AF=0.2147;AFR_AF=0.4334;EUR_AF=0.2694;SAS_AF=0.3528;AA=G|||;VT=SNP
7	136582599	rs12707333	C	T	100	PASS	AC=657;AF=0.13119;AN=5008;NS=2504;DP=19095;EAS_AF=0.0347;AMR_AF=0.1816;AFR_AF=0.0242;EUR_AF=0.341;SAS_AF=0.1237;AA=C|||;VT=SNP
7	136583000	rs2278071	T	C	100	PASS	AC=720;AF=0.14377;AN=5008;NS=2504;DP=19744;EAS_AF=0.0367;AMR_AF=0.1816;AFR_AF=0.0643;EUR_AF=0.3419;SAS_AF=0.1309;AA=T|||;VT=SNP
7	136583569	rs12537142	A	C	100	PASS	AC=847;AF=0.169129;AN=5008;NS=2504;DP=18300;EAS_AF=0.0357;AMR_AF=0.1902;AFR_AF=0.1536;EUR_AF=0.3459;SAS_AF=0.1309;AA=C|||;VT=SNP
7	136584075	rs12535371	T	C	100	PASS	AC=845;AF=0.16873;AN=5008;NS=2504;DP=16640;EAS_AF=0.0357;AMR_AF=0.1902;AFR_AF=0.1528;EUR_AF=0.3449;SAS_AF=0.1309;AA=C|||;VT=SNP
7	136584128	rs7457321	T	A	100	PASS	AC=661;AF=0.131989;AN=5008;NS=2504;DP=16072;EAS_AF=0.0347;AMR_AF=0.1816;AFR_AF=0.0272;EUR_AF=0.341;SAS_AF=0.1237;AA=T|||;VT=SNP
7	136584363	rs1364402	T	C	100	PASS	AC=552;AF=0.110224;AN=5008;NS=2504;DP=18325;EAS_AF=0;AMR_AF=0.0634;AFR_AF=0.2753;EUR_AF=0.1133;SAS_AF=0.0307;AA=T|||;VT=SNP
7	136586318	rs17495548	T	C	100	PASS	AC=730;AF=0.145767;AN=5008;NS=2504;DP=18274;EAS_AF=0.0367;AMR_AF=0.183;AFR_AF=0.0696;EUR_AF=0.3439;SAS_AF=0.1309;AA=T|||;VT=SNP
7	136587843	rs10488598	T	C	100	PASS	AC=662;AF=0.132188;AN=5008;NS=2504;DP=19535;EAS_AF=0.0357;AMR_AF=0.183;AFR_AF=0.0242;EUR_AF=0.3439;SAS_AF=0.1237;AA=T|||;VT=SNP
7	136588109	rs6963819	G	A	100	PASS	AC=3088;AF=0.616613;AN=5008;NS=2504;DP=17772;EAS_AF=0.4732;AMR_AF=0.4611;AFR_AF=0.7958;EUR_AF=0.6859;SAS_AF=0.5613;AA=A|||;VT=SNP
7	136588660	rs139771639	T	C	100	PASS	AC=40;AF=0.00798722;AN=5008;NS=2504;DP=13488;EAS_AF=0;AMR_AF=0.0187;AFR_AF=0.0008;EUR_AF=0.0169;SAS_AF=0.0092;AA=T|||;VT=SNP
7	136588827	rs1364403	T	C	100	PASS	AC=3749;AF=0.748602;AN=5008;NS=2504;DP=15461;EAS_AF=0.748;AMR_AF=0.7363;AFR_AF=0.7973;EUR_AF=0.7485;SAS_AF=0.6922;AA=C|||;VT=SNP
7	136589094	rs10488599	C	T	100	PASS	AC=1179;AF=0.235423;AN=5008;NS=2504;DP=13483;EAS_AF=0.4355;AMR_AF=0.1484;AFR_AF=0.1241;EUR_AF=0.1551;SAS_AF=0.3241;AA=C|||;VT=SNP
7	136589558	rs145253612	T	C	100	PASS	AC=33;AF=0.00658946;AN=5008;NS=2504;DP=13656;EAS_AF=0;AMR_AF=0.0043;AFR_AF=0.0008;EUR_AF=0.0139;SAS_AF=0.0153;AA=T|||;VT=SNP
7	136589610	rs1424387	G	C	100	PASS	AC=661;AF=0.131989;AN=5008;NS=2504;DP=14217;EAS_AF=0.0357;AMR_AF=0.183;AFR_AF=0.0242;EUR_AF=0.3419;SAS_AF=0.1247;AA=G|||;VT=SNP
7	136590436	rs17495783	T	C	100	PASS	AC=724;AF=0.144569;AN=5008;NS=2504;DP=10809;EAS_AF=0.0367;AMR_AF=0.1844;AFR_AF=0.0673;EUR_AF=0.341;SAS_AF=0.1299;AA=T|||;VT=SNP
7	136592144	rs11976272	C	T	100	PASS	AC=679;AF=0.135583;AN=5008;NS=2504;DP=19017;EAS_AF=0.0357;AMR_AF=0.1816;AFR_AF=0.0416;EUR_AF=0.341;SAS_AF=0.1217;AA=C|||;VT=SNP
7	136592285	rs12707334	C	T	100	PASS	AC=844;AF=0.16853;AN=5008;NS=2504;DP=18062;EAS_AF=0.0367;AMR_AF=0.1902;AFR_AF=0.1536;EUR_AF=0.3439;SAS_AF=0.1288;AA=T|||;VT=SNP
7	136592969	rs2350780	G	A	100	PASS	AC=2971;AF=0.593251;AN=5008;NS=2504;DP=18633;EAS_AF=0.4663;AMR_AF=0.4553;AFR_AF=0.7239;EUR_AF=0.6819;SAS_AF=0.5542;AA=A|||;VT=SNP
7	136593103	rs117959027	T	G	100	PASS	AC=135;AF=0.0269569;AN=5008;NS=2504;DP=19420;EAS_AF=0;AMR_AF=0.0504;AFR_AF=0.0023;EUR_AF=0.0477;SAS_AF=0.0501;AA=T|||;VT=SNP
7	136593540	rs13246516	C	T	100	PASS	AC=658;AF=0.13139;AN=5008;NS=2504;DP=18650;EAS_AF=0.0357;AMR_AF=0.1816;AFR_AF=0.025;EUR_AF=0.341;SAS_AF=0.1227;AA=C|||;VT=SNP
7	136594051	rs193142331	A	G	100	PASS	AC=16;AF=0.00319489;AN=5008;NS=2504;DP=21344;EAS_AF=0;AMR_AF=0.0058;AFR_AF=0;EUR_AF=0.0119;SAS_AF=0;AA=A|||;VT=SNP
7	136595139	rs183528139	T	C	100	PASS	AC=22;AF=0.00439297;AN=5008;NS=2504;DP=18000;EAS_AF=0.001;AMR_AF=0.0014;AFR_AF=0;EUR_AF=0.0089;SAS_AF=0.0112;AA=T|||;VT=SNP
7	136596457	rs7810473	A	G	100	PASS	AC=1435;AF=0.286542;AN=5008;NS=2504;DP=19057;EAS_AF=0.0377;AMR_AF=0.2579;AFR_AF=0.4523;EUR_AF=0.4602;SAS_AF=0.1605;AA=A|||;VT=SNP
7	136596583	rs7811061	G	A	100	PASS	AC=718;AF=0.143371;AN=5008;NS=2504;DP=16386;EAS_AF=0.0367;AMR_AF=0.183;AFR_AF=0.0635;EUR_AF=0.3419;SAS_AF=0.1288;AA=G|||;VT=SNP
7	136596610	rs35217852	G	T	100	PASS	AC=347;AF=0.0692891;AN=5008;NS=2504;DP=16226;EAS_AF=0.001;AMR_AF=0.0476;AFR_AF=0.1679;EUR_AF=0.0527;SAS_AF=0.0389;AA=G|||;VT=SNP
7	136597004	rs6945230	C	T	100	PASS	AC=2917;AF=0.582468;AN=5008;NS=2504;DP=15409;EAS_AF=0.4643;AMR_AF=0.4524;AFR_AF=0.7186;EUR_AF=0.668;SAS_AF=0.5245;AA=T|||;VT=SNP
7	136597265	rs10267949	C	T	100	PASS	AC=346;AF=0.0690895;AN=5008;NS=2504;DP=17381;EAS_AF=0;AMR_AF=0.049;AFR_AF=0.1672;EUR_AF=0.0527;SAS_AF=0.0389;AA=C|||;VT=SNP
7	136597302	rs6945736	C	G	100	PASS	AC=1795;AF=0.358427;AN=5008;NS=2504;DP=16604;EAS_AF=0.4345;AMR_AF=0.2147;AFR_AF=0.444;EUR_AF=0.2704;SAS_AF=0.3569;AA=C|||;VT=SNP
7	136597533	rs2350781	A	G	100	PASS	AC=691;AF=0.137979;AN=5008;NS=2504;DP=18712;EAS_AF=0.0367;AMR_AF=0.1816;AFR_AF=0.0416;EUR_AF=0.3439;SAS_AF=0.1299;AA=A|||;VT=SNP
7	136597741	rs7799307	T	G	100	PASS	AC=847;AF=0.169129;AN=5008;NS=2504;DP=15526;EAS_AF=0.0367;AMR_AF=0.1916;AFR_AF=0.152;EUR_AF=0.3469;SAS_AF=0.1299;AA=t|||;VT=SNP
7	136597921	rs10271808	C	T	100	PASS	AC=251;AF=0.0501198;AN=5008;NS=2504;DP=15956;EAS_AF=0;AMR_AF=0.0432;AFR_AF=0.0983;EUR_AF=0.0527;SAS_AF=0.0389;AA=C|||;VT=SNP
7	136598287	rs1364404	C	T	100	PASS	AC=843;AF=0.168331;AN=5008;NS=2504;DP=17372;EAS_AF=0.0367;AMR_AF=0.1902;AFR_AF=0.152;EUR_AF=0.3449;SAS_AF=0.1288;AA=C|||;VT=SNP
7	136598960	rs17168796	C	T	100	PASS	AC=254;AF=0.0507188;AN=5008;NS=2504;DP=19390;EAS_AF=0.003;AMR_AF=0.0447;AFR_AF=0.0968;EUR_AF=0.0527;SAS_AF=0.0399;AA=c|||;VT=SNP
7	136599822	rs10250438	A	G	100	PASS	AC=355;AF=0.0708866;AN=5008;NS=2504;DP=17928;EAS_AF=0;AMR_AF=0.049;AFR_AF=0.174;EUR_AF=0.0527;SAS_AF=0.0389;AA=A|||;VT=SNP
7	136600957	rs17411478	C	T	100	PASS	AC=660;AF=0.131789;AN=5008;NS=2504;DP=15677;EAS_AF=0.0357;AMR_AF=0.1816;AFR_AF=0.0272;EUR_AF=0.341;SAS_AF=0.1217;AA=T|||;VT=SNP
7	136601015	rs960677	A	G	100	PASS	AC=1724;AF=0.344249;AN=5008;NS=2504;DP=15020;EAS_AF=0.4276;AMR_AF=0.2118;AFR_AF=0.3585;EUR_AF=0.2863;SAS_AF=0.3926;AA=A|||;VT=SNP
7	136601135	rs35458626	G	A	100	PASS	AC=660;AF=0.131789;AN=5008;NS=2504;DP=12080;EAS_AF=0.0357;AMR_AF=0.1816;AFR_AF=0.0272;EUR_AF=0.341;SAS_AF=0.1217;AA=G|||;VT=SNP
7	136601343	rs17496259	G	A	100	PASS	AC=661;AF=0.131989;AN=5008;NS=2504;DP=10744;EAS_AF=0.0357;AMR_AF=0.1816;AFR_AF=0.0272;EUR_AF=0.3419;SAS_AF=0.1217;AA=G|||;VT=SNP
7	136601369	rs17411561	T	C	100	PASS	AC=657;AF=0.13119;AN=5008;NS=2504;DP=9931;EAS_AF=0.0357;AMR_AF=0.1816;AFR_AF=0.0242;EUR_AF=0.3419;SAS_AF=0.1217;AA=T|||;VT=SNP
7	136601378	rs55816133	A	G	100	PASS	AC=662;AF=0.132188;AN=5008;NS=2504;DP=9617;EAS_AF=0.0357;AMR_AF=0.1816;AFR_AF=0.0272;EUR_AF=0.3419;SAS_AF=0.1227;AA=G|||;VT=SNP
7	136601663	rs17133376	C	A	100	PASS	AC=344;AF=0.0686901;AN=5008;NS=2504;DP=11390;EAS_AF=0;AMR_AF=0.049;AFR_AF=0.1657;EUR_AF=0.0527;SAS_AF=0.0389;AA=C|||;VT=SNP
7	136601677	rs17496363	T	A	100	PASS	AC=661;AF=0.131989;AN=5008;NS=2504;DP=11279;EAS_AF=0.0357;AMR_AF=0.1816;AFR_AF=0.0272;EUR_AF=0.341;SAS_AF=0.1227;AA=T|||;VT=SNP
7	136601752	rs116924286	G	A	100	PASS	AC=67;AF=0.0133786;AN=5008;NS=2504;DP=13131;EAS_AF=0;AMR_AF=0.0159;AFR_AF=0.0098;EUR_AF=0.0338;SAS_AF=0.0092;AA=G|||;VT=SNP
7	136601821	rs10266430	G	A	100	PASS	AC=347;AF=0.0692891;AN=5008;NS=2504;DP=15518;EAS_AF=0;AMR_AF=0.049;AFR_AF=0.1679;EUR_AF=0.0527;SAS_AF=0.0389;AA=G|||;VT=SNP
7	136601833	rs13233064	G	A	100	PASS	AC=347;AF=0.0692891;AN=5008;NS=2504;DP=15621;EAS_AF=0;AMR_AF=0.049;AFR_AF=0.1679;EUR_AF=0.0527;SAS_AF=0.0389;AA=G|||;VT=SNP
7	136602131	rs73158724	G	T	100	PASS	AC=1080;AF=0.215655;AN=5008;NS=2504;DP=19440;EAS_AF=0.4276;AMR_AF=0.1427;AFR_AF=0.059;EUR_AF=0.1551;SAS_AF=0.3231;AA=G|||;VT=SNP
7	136602147	rs34777519	T	C	100	PASS	AC=665;AF=0.132788;AN=5008;NS=2504;DP=19303;EAS_AF=0.0357;AMR_AF=0.1816;AFR_AF=0.0287;EUR_AF=0.3429;SAS_AF=0.1227;AA=T|||;VT=SNP
7	136602180	rs17496543	C	T	100	PASS	AC=665;AF=0.132788;AN=5008;NS=2504;DP=19098;EAS_AF=0.0357;AMR_AF=0.1816;AFR_AF=0.0287;EUR_AF=0.3429;SAS_AF=0.1227;AA=T|||;VT=SNP
7	136602339	rs73158726	G	A	100	PASS	AC=113;AF=0.0225639;AN=5008;NS=2504;DP=22301;EAS_AF=0;AMR_AF=0.049;AFR_AF=0.003;EUR_AF=0.0736;SAS_AF=0.001;AA=G|||;VT=SNP
7	136602629	rs17496575	A	G	100	PASS	AC=666;AF=0.132987;AN=5008;NS=2504;DP=19923;EAS_AF=0.0357;AMR_AF=0.183;AFR_AF=0.0287;EUR_AF=0.3429;SAS_AF=0.1227;AA=A|||;VT=SNP
7	136603026	rs13224113	T	C	100	PASS	AC=810;AF=0.161741;AN=5008;NS=2504;DP=16210;EAS_AF=0.0357;AMR_AF=0.1902;AFR_AF=0.1316;EUR_AF=0.3459;SAS_AF=0.1227;AA=T|||;VT=SNP
7	136604030	rs79411205	G	A	100	PASS	AC=15;AF=0.00299521;AN=5008;NS=2504;DP=14803;EAS_AF=0;AMR_AF=0.0043;AFR_AF=0;EUR_AF=0.0099;SAS_AF=0.002;AA=G|||;VT=SNP
7	136604098	rs17168799	C	T	100	PASS	AC=598;AF=0.119409;AN=5008;NS=2504;DP=15530;EAS_AF=0;AMR_AF=0.0677;AFR_AF=0.3071;EUR_AF=0.1133;SAS_AF=0.0317;AA=C|||;VT=SNP
7	136604964	rs10278959	C	T	100	PASS	AC=615;AF=0.122804;AN=5008;NS=2504;DP=20202;EAS_AF=0;AMR_AF=0.0677;AFR_AF=0.3207;EUR_AF=0.1133;SAS_AF=0.0307;AA=C|||;VT=SNP
7	136605308	rs11773196	G	A	100	PASS	AC=120;AF=0.0239617;AN=5008;NS=2504;DP=20439;EAS_AF=0;AMR_AF=0.0346;AFR_AF=0.0053;EUR_AF=0.0527;SAS_AF=0.0368;AA=G|||;VT=SNP
7	136605458	rs10488600	C	T	100	PASS	AC=1047;AF=0.209065;AN=5008;NS=2504;DP=21993;EAS_AF=0.3958;AMR_AF=0.1354;AFR_AF=0.0635;EUR_AF=0.1491;SAS_AF=0.3272;AA=C|||;VT=SNP
7	136605823	rs13235468	T	C	100	PASS	AC=683;AF=0.136382;AN=5008;NS=2504;DP=20296;EAS_AF=0.0377;AMR_AF=0.1859;AFR_AF=0.0234;EUR_AF=0.3549;SAS_AF=0.1309;AA=C|||;VT=SNP
7	136605865	rs117943725	C	T	100	PASS	AC=32;AF=0.00638978;AN=5008;NS=2504;DP=20154;EAS_AF=0;AMR_AF=0.0086;AFR_AF=0.0008;EUR_AF=0.0229;SAS_AF=0.002;AA=C|||;VT=SNP
7	136605957	rs35850868	G	A	100	PASS	AC=677;AF=0.135184;AN=5008;NS=2504;DP=19730;EAS_AF=0.0387;AMR_AF=0.1859;AFR_AF=0.0234;EUR_AF=0.3529;SAS_AF=0.1258;AA=G|||;VT=SNP
7	136606172	rs73158732	A	C	100	PASS	AC=1161;AF=0.231829;AN=5008;NS=2504;DP=19638;EAS_AF=0.3978;AMR_AF=0.1398;AFR_AF=0.1082;EUR_AF=0.162;SAS_AF=0.365;AA=a|||;VT=SNP
7	136606435	rs17496844	T	C	100	PASS	AC=682;AF=0.136182;AN=5008;NS=2504;DP=19896;EAS_AF=0.0387;AMR_AF=0.1888;AFR_AF=0.0234;EUR_AF=0.3499;SAS_AF=0.1319;AA=C|||;VT=SNP
7	136606575	rs62485234	G	A	100	PASS	AC=728;AF=0.145367;AN=5008;NS=2504;DP=17266;EAS_AF=0.0387;AMR_AF=0.2046;AFR_AF=0.0257;EUR_AF=0.3847;SAS_AF=0.1288;AA=g|||;VT=SNP
7	136606909	rs10243944	T	C	100	PASS	AC=1997;AF=0.398762;AN=5008;NS=2504;DP=20117;EAS_AF=0.0387;AMR_AF=0.3372;AFR_AF=0.7519;EUR_AF=0.5427;SAS_AF=0.1881;AA=C|||;VT=SNP
7	136606999	rs111725152	T	C	100	PASS	AC=50;AF=0.00998403;AN=5008;NS=2504;DP=21322;EAS_AF=0;AMR_AF=0.0231;AFR_AF=0;EUR_AF=0.0258;SAS_AF=0.0082;AA=T|||;VT=SNP
7	136607898	rs12532092	C	T	100	PASS	AC=698;AF=0.139377;AN=5008;NS=2504;DP=15669;EAS_AF=0.0387;AMR_AF=0.2061;AFR_AF=0.0227;EUR_AF=0.3638;SAS_AF=0.1227;AA=C|||;VT=SNP
7	136607925	rs12532094	C	T	100	PASS	AC=697;AF=0.139177;AN=5008;NS=2504;DP=16013;EAS_AF=0.0387;AMR_AF=0.2046;AFR_AF=0.0227;EUR_AF=0.3638;SAS_AF=0.1227;AA=C|||;VT=SNP
7	136608159	rs1364405	G	A	100	PASS	AC=700;AF=0.139776;AN=5008;NS=2504;DP=12954;EAS_AF=0.0397;AMR_AF=0.2061;AFR_AF=0.0234;EUR_AF=0.3638;SAS_AF=0.1227;AA=G|||;VT=SNP
7	136608268	rs1364406	G	C	100	PASS	AC=680;AF=0.135783;AN=5008;NS=2504;DP=13941;EAS_AF=0.0228;AMR_AF=0.2061;AFR_AF=0.0234;EUR_AF=0.3658;SAS_AF=0.1176;AA=G|||;VT=SNP
7	136609613	rs35061417	G	A	100	PASS	AC=154;AF=0.0307508;AN=5008;NS=2504;DP=19950;EAS_AF=0;AMR_AF=0.0403;AFR_AF=0.0053;EUR_AF=0.1014;SAS_AF=0.0174;AA=G|||;VT=SNP
7	136609781	rs17496997	T	G	100	PASS	AC=704;AF=0.140575;AN=5008;NS=2504;DP=18230;EAS_AF=0.0387;AMR_AF=0.2061;AFR_AF=0.0242;EUR_AF=0.3668;SAS_AF=0.1237;AA=T|||;VT=SNP
7	136609925	rs1364407	C	T	100	PASS	AC=2979;AF=0.594848;AN=5008;NS=2504;DP=16994;EAS_AF=0.4335;AMR_AF=0.4683;AFR_AF=0.764;EUR_AF=0.7058;SAS_AF=0.5082;AA=T|||;VT=SNP
7	136610169	rs12536267	T	C	100	PASS	AC=702;AF=0.140176;AN=5008;NS=2504;DP=17404;EAS_AF=0.0387;AMR_AF=0.2061;AFR_AF=0.0234;EUR_AF=0.3658;SAS_AF=0.1237;AA=C|||;VT=SNP
7	136610249	rs12536293	T	C	100	PASS	AC=702;AF=0.140176;AN=5008;NS=2504;DP=18708;EAS_AF=0.0387;AMR_AF=0.2061;AFR_AF=0.0234;EUR_AF=0.3658;SAS_AF=0.1237;AA=T|||;VT=SNP
7	136610367	rs12536315	T	C	100	PASS	AC=702;AF=0.140176;AN=5008;NS=2504;DP=16475;EAS_AF=0.0387;AMR_AF=0.2061;AFR_AF=0.0234;EUR_AF=0.3658;SAS_AF=0.1237;AA=C|||;VT=SNP
7	136610434	rs12536341	T	C	100	PASS	AC=702;AF=0.140176;AN=5008;NS=2504;DP=15994;EAS_AF=0.0387;AMR_AF=0.2061;AFR_AF=0.0234;EUR_AF=0.3658;SAS_AF=0.1237;AA=T|||;VT=SNP
7	136610784	rs62485236	G	A	100	PASS	AC=702;AF=0.140176;AN=5008;NS=2504;DP=13499;EAS_AF=0.0387;AMR_AF=0.2061;AFR_AF=0.0234;EUR_AF=0.3658;SAS_AF=0.1237;AA=G|||;VT=SNP
7	136611010	rs13438626	A	G	100	PASS	AC=630;AF=0.125799;AN=5008;NS=2504;DP=11238;EAS_AF=0;AMR_AF=0.0692;AFR_AF=0.326;EUR_AF=0.1193;SAS_AF=0.0317;AA=A|||;VT=SNP
7	136611501	rs17497143	T	C	100	PASS	AC=703;AF=0.140375;AN=5008;NS=2504;DP=19709;EAS_AF=0.0387;AMR_AF=0.2061;AFR_AF=0.0227;EUR_AF=0.3678;SAS_AF=0.1237;AA=T|||;VT=SNP
7	136611929	rs1364408	A	G	100	PASS	AC=992;AF=0.198083;AN=5008;NS=2504;DP=20587;EAS_AF=0.3978;AMR_AF=0.1311;AFR_AF=0.0189;EUR_AF=0.164;SAS_AF=0.317;AA=A|||;VT=SNP
7	136611936	rs12533847	T	C	100	PASS	AC=704;AF=0.140575;AN=5008;NS=2504;DP=20360;EAS_AF=0.0387;AMR_AF=0.2061;AFR_AF=0.0234;EUR_AF=0.3678;SAS_AF=0.1237;AA=C|||;VT=SNP
7	136612033	rs1364409	T	A	100	PASS	AC=2918;AF=0.582668;AN=5008;NS=2504;DP=18747;EAS_AF=0.4365;AMR_AF=0.4654;AFR_AF=0.7163;EUR_AF=0.7078;SAS_AF=0.5072;AA=A|||;VT=SNP
7	136612314	rs10256854	A	C	100	PASS	AC=299;AF=0.0597045;AN=5008;NS=2504;DP=16806;EAS_AF=0;AMR_AF=0.0418;AFR_AF=0.1377;EUR_AF=0.0527;SAS_AF=0.0358;AA=A|||;VT=SNP
7	136612480	rs62485237	A	G	100	PASS	AC=704;AF=0.140575;AN=5008;NS=2504;DP=15256;EAS_AF=0.0387;AMR_AF=0.2061;AFR_AF=0.0234;EUR_AF=0.3678;SAS_AF=0.1237;AA=G|||;VT=SNP
7	136612501	rs62485238	A	G	100	PASS	AC=704;AF=0.140575;AN=5008;NS=2504;DP=14781;EAS_AF=0.0387;AMR_AF=0.2061;AFR_AF=0.0234;EUR_AF=0.3678;SAS_AF=0.1237;AA=A|||;VT=SNP
7	136612588	rs17497261	C	T	100	PASS	AC=705;AF=0.140775;AN=5008;NS=2504;DP=15357;EAS_AF=0.0387;AMR_AF=0.2075;AFR_AF=0.0234;EUR_AF=0.3678;SAS_AF=0.1237;AA=C|||;VT=SNP
7	136612670	rs73158738	T	C	100	PASS	AC=699;AF=0.139577;AN=5008;NS=2504;DP=16137;EAS_AF=0.0387;AMR_AF=0.2046;AFR_AF=0.0234;EUR_AF=0.3648;SAS_AF=0.1227;AA=T|||;VT=SNP
7	136612691	rs62485239	A	G	100	PASS	AC=699;AF=0.139577;AN=5008;NS=2504;DP=16328;EAS_AF=0.0387;AMR_AF=0.2046;AFR_AF=0.0234;EUR_AF=0.3648;SAS_AF=0.1227;AA=A|||;VT=SNP
7	136612708	rs62485240	T	C	100	PASS	AC=704;AF=0.140575;AN=5008;NS=2504;DP=16178;EAS_AF=0.0387;AMR_AF=0.2061;AFR_AF=0.0234;EUR_AF=0.3678;SAS_AF=0.1237;AA=C|||;VT=SNP
7	136612817	rs17412549	G	A	100	PASS	AC=706;AF=0.140974;AN=5008;NS=2504;DP=16199;EAS_AF=0.0387;AMR_AF=0.2061;AFR_AF=0.025;EUR_AF=0.3678;SAS_AF=0.1237;AA=A|||;VT=SNP
7	136613084	rs7789847	T	C	100	PASS	AC=683;AF=0.136382;AN=5008;NS=2504;DP=17500;EAS_AF=0.0228;AMR_AF=0.2061;AFR_AF=0.0234;EUR_AF=0.3678;SAS_AF=0.1186;AA=T|||;VT=SNP
7	136613557	rs7790583	T	C	100	PASS	AC=703;AF=0.140375;AN=5008;NS=2504;DP=19884;EAS_AF=0.0387;AMR_AF=0.2061;AFR_AF=0.0234;EUR_AF=0.3668;SAS_AF=0.1237;AA=T|||;VT=SNP
7	136613849	rs62485241	C	T	100	PASS	AC=702;AF=0.140176;AN=5008;NS=2504;DP=16966;EAS_AF=0.0387;AMR_AF=0.2061;AFR_AF=0.0234;EUR_AF=0.3668;SAS_AF=0.1227;AA=T|||;VT=SNP
7	136613858	rs62485242	A	G	100	PASS	AC=702;AF=0.140176;AN=5008;NS=2504;DP=16843;EAS_AF=0.0387;AMR_AF=0.2061;AFR_AF=0.0234;EUR_AF=0.3668;SAS_AF=0.1227;AA=A|||;VT=SNP
7	136614012	rs147146551	T	C	100	PASS	AC=39;AF=0.00778754;AN=5008;NS=2504;DP=17435;EAS_AF=0;AMR_AF=0.0173;AFR_AF=0.0015;EUR_AF=0.0249;SAS_AF=0;AA=T|||;VT=SNP
7	136614178	rs978437	C	T	100	PASS	AC=2985;AF=0.596046;AN=5008;NS=2504;DP=15536;EAS_AF=0.4355;AMR_AF=0.4697;AFR_AF=0.767;EUR_AF=0.7078;SAS_AF=0.5051;AA=T|||;VT=SNP
7	136614248	rs17497337	A	G	100	PASS	AC=702;AF=0.140176;AN=5008;NS=2504;DP=16871;EAS_AF=0.0387;AMR_AF=0.2061;AFR_AF=0.0234;EUR_AF=0.3668;SAS_AF=0.1227;AA=A|||;VT=SNP
7	136614455	rs17497363	C	T	100	PASS	AC=702;AF=0.140176;AN=5008;NS=2504;DP=17656;EAS_AF=0.0387;AMR_AF=0.2061;AFR_AF=0.0234;EUR_AF=0.3668;SAS_AF=0.1227;AA=C|||;VT=SNP
7	136614527	rs62485243	C	T	100	PASS	AC=842;AF=0.168131;AN=5008;NS=2504;DP=17378;EAS_AF=0.0397;AMR_AF=0.2104;AFR_AF=0.1263;EUR_AF=0.3668;SAS_AF=0.1227;AA=T|||;VT=SNP
7	136614588	rs73158742	A	G	100	PASS	AC=1042;AF=0.208067;AN=5008;NS=2504;DP=17126;EAS_AF=0.3968;AMR_AF=0.1354;AFR_AF=0.0189;EUR_AF=0.1779;SAS_AF=0.3517;AA=A|||;VT=SNP
7	136614591	rs73158743	G	T	100	PASS	AC=1042;AF=0.208067;AN=5008;NS=2504;DP=17114;EAS_AF=0.3968;AMR_AF=0.1354;AFR_AF=0.0189;EUR_AF=0.1779;SAS_AF=0.3517;AA=G|||;VT=SNP
7	136614859	rs62485244	A	G	100	PASS	AC=702;AF=0.140176;AN=5008;NS=2504;DP=17320;EAS_AF=0.0397;AMR_AF=0.2061;AFR_AF=0.0234;EUR_AF=0.3658;SAS_AF=0.1227;AA=A|||;VT=SNP
7	136614901	rs62485245	C	T	100	PASS	AC=701;AF=0.139976;AN=5008;NS=2504;DP=16781;EAS_AF=0.0397;AMR_AF=0.2061;AFR_AF=0.0227;EUR_AF=0.3658;SAS_AF=0.1227;AA=C|||;VT=SNP
7	136614906	rs62485246	A	G	100	PASS	AC=702;AF=0.140176;AN=5008;NS=2504;DP=16664;EAS_AF=0.0397;AMR_AF=0.2061;AFR_AF=0.0234;EUR_AF=0.3658;SAS_AF=0.1227;AA=G|||;VT=SNP
7	136614990	rs62485247	G	A	100	PASS	AC=702;AF=0.140176;AN=5008;NS=2504;DP=15675;EAS_AF=0.0397;AMR_AF=0.2061;AFR_AF=0.0234;EUR_AF=0.3658;SAS_AF=0.1227;AA=G|||;VT=SNP
7	136615022	rs62485248	C	A	100	PASS	AC=859;AF=0.171526;AN=5008;NS=2504;DP=16331;EAS_AF=0.0387;AMR_AF=0.2118;AFR_AF=0.1399;EUR_AF=0.3658;SAS_AF=0.1227;AA=A|||;VT=SNP
7	136615111	rs6947206	C	G	100	PASS	AC=1997;AF=0.398762;AN=5008;NS=2504;DP=16126;EAS_AF=0.0387;AMR_AF=0.3372;AFR_AF=0.7511;EUR_AF=0.5417;SAS_AF=0.1902;AA=G|||;VT=SNP
7	136615174	rs55828513	C	T	100	PASS	AC=701;AF=0.139976;AN=5008;NS=2504;DP=16833;EAS_AF=0.0387;AMR_AF=0.2061;AFR_AF=0.0234;EUR_AF=0.3658;SAS_AF=0.1227;AA=C|||;VT=SNP
7	136615437	rs10447876	A	G	100	PASS	AC=703;AF=0.140375;AN=5008;NS=2504;DP=13402;EAS_AF=0.0387;AMR_AF=0.2061;AFR_AF=0.0242;EUR_AF=0.3658;SAS_AF=0.1237;AA=G|||;VT=SNP
7	136615580	rs10447878	T	C	100	PASS	AC=702;AF=0.140176;AN=5008;NS=2504;DP=12275;EAS_AF=0.0387;AMR_AF=0.2061;AFR_AF=0.0234;EUR_AF=0.3658;SAS_AF=0.1237;AA=C|||;VT=SNP
7	136615624	rs10447879	A	G	100	PASS	AC=722;AF=0.144169;AN=5008;NS=2504;DP=10629;EAS_AF=0.0387;AMR_AF=0.2133;AFR_AF=0.0242;EUR_AF=0.3738;SAS_AF=0.1299;AA=A|||;VT=SNP
7	136615743	rs10447880	T	C	100	PASS	AC=683;AF=0.136382;AN=5008;NS=2504;DP=16628;EAS_AF=0.0228;AMR_AF=0.2061;AFR_AF=0.0234;EUR_AF=0.3668;SAS_AF=0.1196;AA=T|||;VT=SNP
7	136615934	rs7785738	C	A	100	PASS	AC=1100;AF=0.219649;AN=5008;NS=2504;DP=18611;EAS_AF=0;AMR_AF=0.1254;AFR_AF=0.5847;EUR_AF=0.174;SAS_AF=0.0665;AA=C|||;VT=SNP
7	136617035	rs111807445	A	G	100	PASS	AC=50;AF=0.00998403;AN=5008;NS=2504;DP=16619;EAS_AF=0;AMR_AF=0.0245;AFR_AF=0;EUR_AF=0.0249;SAS_AF=0.0082;AA=A|||;VT=SNP
7	136617291	rs4629799	T	C	100	PASS	AC=703;AF=0.140375;AN=5008;NS=2504;DP=17292;EAS_AF=0.0387;AMR_AF=0.2061;AFR_AF=0.0242;EUR_AF=0.3658;SAS_AF=0.1237;AA=T|||;VT=SNP
7	136617517	rs7791871	C	T	100	PASS	AC=634;AF=0.126597;AN=5008;NS=2504;DP=13888;EAS_AF=0;AMR_AF=0.0692;AFR_AF=0.3283;EUR_AF=0.1193;SAS_AF=0.0327;AA=C|||;VT=SNP
7	136617598	rs55895689	G	A	100	PASS	AC=701;AF=0.139976;AN=5008;NS=2504;DP=12157;EAS_AF=0.0387;AMR_AF=0.2061;AFR_AF=0.0242;EUR_AF=0.3648;SAS_AF=0.1227;AA=G|||;VT=SNP
7	136617722	rs7792449	G	A	100	PASS	AC=2967;AF=0.592452;AN=5008;NS=2504;DP=13259;EAS_AF=0.4375;AMR_AF=0.4669;AFR_AF=0.7163;EUR_AF=0.7207;SAS_AF=0.5419;AA=A|||;VT=SNP
7	136618188	rs10267979	T	A	100	PASS	AC=2154;AF=0.430112;AN=5008;NS=2504;DP=15232;EAS_AF=0.3978;AMR_AF=0.2594;AFR_AF=0.6339;EUR_AF=0.3539;SAS_AF=0.3875;AA=T|||;VT=SNP
7	136618319	rs11981061	T	C	100	PASS	AC=783;AF=0.15635;AN=5008;NS=2504;DP=16555;EAS_AF=0.0387;AMR_AF=0.2075;AFR_AF=0.0817;EUR_AF=0.3668;SAS_AF=0.1258;AA=C|||;VT=SNP
7	136619088	rs62485251	C	A	100	PASS	AC=62;AF=0.0123802;AN=5008;NS=2504;DP=16287;EAS_AF=0;AMR_AF=0.0159;AFR_AF=0.003;EUR_AF=0.0408;SAS_AF=0.0061;AA=C|||;VT=SNP
7	136619284	rs62485252	G	T	100	PASS	AC=677;AF=0.135184;AN=5008;NS=2504;DP=15597;EAS_AF=0.0228;AMR_AF=0.2061;AFR_AF=0.0227;EUR_AF=0.3628;SAS_AF=0.1186;AA=G|||;VT=SNP
7	136619567	rs11982108	T	C	100	PASS	AC=711;AF=0.141973;AN=5008;NS=2504;DP=12819;EAS_AF=0.0387;AMR_AF=0.2061;AFR_AF=0.0303;EUR_AF=0.3648;SAS_AF=0.1247;AA=T|||;VT=SNP
7	136620040	rs62485254	T	C	100	PASS	AC=701;AF=0.139976;AN=5008;NS=2504;DP=16267;EAS_AF=0.0387;AMR_AF=0.2061;AFR_AF=0.0227;EUR_AF=0.3648;SAS_AF=0.1247;AA=T|||;VT=SNP
7	136620152	rs7806357	C	T	100	PASS	AC=2113;AF=0.421925;AN=5008;NS=2504;DP=16372;EAS_AF=0.3968;AMR_AF=0.2579;AFR_AF=0.6422;EUR_AF=0.3419;SAS_AF=0.3487;AA=C|||;VT=SNP
7	136620430	rs10231447	A	T	100	PASS	AC=299;AF=0.0597045;AN=5008;NS=2504;DP=17699;EAS_AF=0;AMR_AF=0.0418;AFR_AF=0.1369;EUR_AF=0.0537;SAS_AF=0.0358;AA=A|||;VT=SNP
7	136620500	rs17412764	G	A	100	PASS	AC=816;AF=0.162939;AN=5008;NS=2504;DP=18158;EAS_AF=0.0387;AMR_AF=0.2075;AFR_AF=0.1074;EUR_AF=0.3678;SAS_AF=0.1237;AA=A|||;VT=SNP
7	136620868	rs17412792	G	A	100	PASS	AC=700;AF=0.139776;AN=5008;NS=2504;DP=18196;EAS_AF=0.0387;AMR_AF=0.2061;AFR_AF=0.0234;EUR_AF=0.3638;SAS_AF=0.1237;AA=G|||;VT=SNP
7	136621677	rs1469179	A	T	100	PASS	AC=1929;AF=0.385184;AN=5008;NS=2504;DP=16858;EAS_AF=0.0387;AMR_AF=0.3357;AFR_AF=0.6967;EUR_AF=0.5427;SAS_AF=0.1943;AA=T|||;VT=SNP
7	136621678	rs79005601	A	G	100	PASS	AC=58;AF=0.0115815;AN=5008;NS=2504;DP=16857;EAS_AF=0;AMR_AF=0.0159;AFR_AF=0.0015;EUR_AF=0.0348;SAS_AF=0.0102;AA=A|||;VT=SNP
7	136622531	rs71541331	G	T	100	PASS	AC=189;AF=0.0377396;AN=5008;NS=2504;DP=20415;EAS_AF=0;AMR_AF=0.0476;AFR_AF=0.0053;EUR_AF=0.1163;SAS_AF=0.0327;AA=G|||;VT=SNP
7	136622747	rs11765746	C	G	100	PASS	AC=49;AF=0.00978435;AN=5008;NS=2504;DP=20714;EAS_AF=0;AMR_AF=0.0144;AFR_AF=0.0015;EUR_AF=0.0189;SAS_AF=0.0184;AA=C|||;VT=SNP
7	136623016	rs67514280	G	A	100	PASS	AC=792;AF=0.158147;AN=5008;NS=2504;DP=20183;EAS_AF=0;AMR_AF=0.0821;AFR_AF=0.441;EUR_AF=0.1203;SAS_AF=0.0317;AA=G|||;VT=SNP
7	136623214	rs36210734	C	A	100	PASS	AC=639;AF=0.127596;AN=5008;NS=2504;DP=17684;EAS_AF=0;AMR_AF=0.0692;AFR_AF=0.3321;EUR_AF=0.1193;SAS_AF=0.0327;AA=C|||;VT=SNP
7	136623471	rs79416180	C	T	100	PASS	AC=189;AF=0.0377396;AN=5008;NS=2504;DP=11958;EAS_AF=0;AMR_AF=0.0476;AFR_AF=0.0053;EUR_AF=0.1163;SAS_AF=0.0327;AA=C|||;VT=SNP
7	136623647	rs36210735	T	C	100	PASS	AC=2010;AF=0.401358;AN=5008;NS=2504;DP=10294;EAS_AF=0.0407;AMR_AF=0.3386;AFR_AF=0.7542;EUR_AF=0.5447;SAS_AF=0.1933;AA=C|||;VT=SNP
7	136623799	rs11767373	C	T	100	PASS	AC=120;AF=0.0239617;AN=5008;NS=2504;DP=16468;EAS_AF=0;AMR_AF=0.0346;AFR_AF=0.0053;EUR_AF=0.0537;SAS_AF=0.0358;AA=C|||;VT=SNP
7	136624133	rs7782965	T	C	100	PASS	AC=3008;AF=0.600639;AN=5008;NS=2504;DP=17116;EAS_AF=0.4365;AMR_AF=0.4697;AFR_AF=0.7648;EUR_AF=0.7227;SAS_AF=0.5153;AA=T|||;VT=SNP
7	136624320	rs7800170	C	A	100	PASS	AC=1863;AF=0.372005;AN=5008;NS=2504;DP=15439;EAS_AF=0.0387;AMR_AF=0.3343;AFR_AF=0.6483;EUR_AF=0.5457;SAS_AF=0.1902;AA=A|||;VT=SNP
7	136624621	rs17168815	G	T	100	PASS	AC=997;AF=0.199081;AN=5008;NS=2504;DP=16297;EAS_AF=0.3968;AMR_AF=0.1326;AFR_AF=0.0582;EUR_AF=0.164;SAS_AF=0.2689;AA=G|||;VT=SNP
7	136624659	rs10271552	T	C	100	PASS	AC=663;AF=0.132388;AN=5008;NS=2504;DP=17015;EAS_AF=0;AMR_AF=0.0749;AFR_AF=0.3457;EUR_AF=0.1213;SAS_AF=0.0327;AA=T|||;VT=SNP
7	136624662	rs142999350	C	A	100	PASS	AC=6;AF=0.00119808;AN=5008;NS=2504;DP=17076;EAS_AF=0;AMR_AF=0;AFR_AF=0;EUR_AF=0.005;SAS_AF=0.001;AA=C|||;VT=SNP
7	136625082	rs73158749	G	A	100	PASS	AC=930;AF=0.185703;AN=5008;NS=2504;DP=19615;EAS_AF=0.3968;AMR_AF=0.1311;AFR_AF=0.0083;EUR_AF=0.164;SAS_AF=0.2689;AA=G|||;VT=SNP
7	136625500	rs12539659	T	A	100	PASS	AC=721;AF=0.14397;AN=5008;NS=2504;DP=19709;EAS_AF=0.0387;AMR_AF=0.2075;AFR_AF=0.0348;EUR_AF=0.3668;SAS_AF=0.1258;AA=T|||;VT=SNP
7	136625946	rs111445318	A	G	100	PASS	AC=51;AF=0.0101837;AN=5008;NS=2504;DP=20628;EAS_AF=0;AMR_AF=0.0245;AFR_AF=0;EUR_AF=0.0258;SAS_AF=0.0082;AA=A|||;VT=SNP
7	136626027	rs58394792	G	A	100	PASS	AC=981;AF=0.195887;AN=5008;NS=2504;DP=20438;EAS_AF=0.3968;AMR_AF=0.1326;AFR_AF=0.0083;EUR_AF=0.1779;SAS_AF=0.3057;AA=G|||;VT=SNP
7	136626840	rs17168817	C	T	100	PASS	AC=111;AF=0.0221645;AN=5008;NS=2504;DP=21100;EAS_AF=0;AMR_AF=0.098;AFR_AF=0.0023;EUR_AF=0.0308;SAS_AF=0.0092;AA=C|||;VT=SNP
7	136626978	rs73158750	C	A	100	PASS	AC=928;AF=0.185304;AN=5008;NS=2504;DP=19161;EAS_AF=0.3958;AMR_AF=0.1297;AFR_AF=0.0083;EUR_AF=0.166;SAS_AF=0.2669;AA=C|||;VT=SNP
7	136627956	rs35345724	A	G	100	PASS	AC=639;AF=0.127596;AN=5008;NS=2504;DP=18561;EAS_AF=0;AMR_AF=0.0692;AFR_AF=0.3321;EUR_AF=0.1193;SAS_AF=0.0327;AA=A|||;VT=SNP
7	136628299	rs17168819	T	C	100	PASS	AC=978;AF=0.195288;AN=5008;NS=2504;DP=18254;EAS_AF=0.3968;AMR_AF=0.1326;AFR_AF=0.0091;EUR_AF=0.174;SAS_AF=0.3057;AA=T|||;VT=SNP
7	136628870	rs116999420	G	C	100	PASS	AC=49;AF=0.00978435;AN=5008;NS=2504;DP=19933;EAS_AF=0;AMR_AF=0.0014;AFR_AF=0.0015;EUR_AF=0.0278;SAS_AF=0.0184;AA=G|||;VT=SNP
7	136629283	rs28509469	T	C	100	PASS	AC=20;AF=0.00399361;AN=5008;NS=2504;DP=19387;EAS_AF=0;AMR_AF=0.0086;AFR_AF=0.0008;EUR_AF=0.0129;SAS_AF=0;AA=t|||;VT=SNP
7	136630153	rs6467695	G	A	100	PASS	AC=2993;AF=0.597644;AN=5008;NS=2504;DP=18084;EAS_AF=0.4802;AMR_AF=0.4741;AFR_AF=0.7731;EUR_AF=0.6968;SAS_AF=0.4673;AA=A|||;VT=SNP
7	136630362	rs6467696	G	A	100	PASS	AC=2994;AF=0.597843;AN=5008;NS=2504;DP=17888;EAS_AF=0.4812;AMR_AF=0.4741;AFR_AF=0.7731;EUR_AF=0.6968;SAS_AF=0.4673;AA=A|||;VT=SNP
7	136630812	rs10225215	C	A	100	PASS	AC=2258;AF=0.450879;AN=5008;NS=2504;DP=14356;EAS_AF=0.4593;AMR_AF=0.2594;AFR_AF=0.7163;EUR_AF=0.331;SAS_AF=0.3425;AA=C|||;VT=SNP
7	136631703	rs1455858	T	C	100	PASS	AC=3121;AF=0.623203;AN=5008;NS=2504;DP=17031;EAS_AF=0.4812;AMR_AF=0.4798;AFR_AF=0.829;EUR_AF=0.7107;SAS_AF=0.5031;AA=N|||;VT=SNP
7	136632003	rs1424543	G	C	100	PASS	AC=732;AF=0.146166;AN=5008;NS=2504;DP=16443;EAS_AF=0.0208;AMR_AF=0.2147;AFR_AF=0.056;EUR_AF=0.3678;SAS_AF=0.1207;AA=G|||;VT=SNP
7	136633183	rs1378647	G	A	100	PASS	AC=2997;AF=0.598442;AN=5008;NS=2504;DP=19475;EAS_AF=0.4752;AMR_AF=0.4755;AFR_AF=0.7731;EUR_AF=0.6978;SAS_AF=0.4744;AA=A|||;VT=SNP
7	136633704	rs1111418	T	C	100	PASS	AC=1803;AF=0.360024;AN=5008;NS=2504;DP=19677;EAS_AF=0.4474;AMR_AF=0.2767;AFR_AF=0.4077;EUR_AF=0.2893;SAS_AF=0.3374;AA=T|||;VT=SNP
7	136633930	rs138998683	C	A	100	PASS	AC=19;AF=0.00379393;AN=5008;NS=2504;DP=17160;EAS_AF=0;AMR_AF=0.0086;AFR_AF=0;EUR_AF=0.0099;SAS_AF=0.0031;AA=C|||;VT=SNP
7	136634551	rs148479562	A	T	100	PASS	AC=36;AF=0.0071885;AN=5008;NS=2504;DP=13680;EAS_AF=0;AMR_AF=0;AFR_AF=0.0008;EUR_AF=0.0209;SAS_AF=0.0143;AA=A|||;VT=SNP
7	136634761	rs142622553	G	A	100	PASS	AC=33;AF=0.00658946;AN=5008;NS=2504;DP=16073;EAS_AF=0;AMR_AF=0.0101;AFR_AF=0.0023;EUR_AF=0.0209;SAS_AF=0.002;AA=G|||;VT=SNP
7	136635001	rs1378646	C	T	100	PASS	AC=2993;AF=0.597644;AN=5008;NS=2504;DP=18848;EAS_AF=0.4762;AMR_AF=0.4726;AFR_AF=0.7746;EUR_AF=0.6988;SAS_AF=0.4683;AA=T|||;VT=SNP
7	136635091	rs1378645	A	G	100	PASS	AC=2919;AF=0.582867;AN=5008;NS=2504;DP=16335;EAS_AF=0.4772;AMR_AF=0.4712;AFR_AF=0.7186;EUR_AF=0.6978;SAS_AF=0.4693;AA=G|||;VT=SNP
7	136635551	rs28529003	T	A	100	PASS	AC=2872;AF=0.573482;AN=5008;NS=2504;DP=17367;EAS_AF=0.4663;AMR_AF=0.464;AFR_AF=0.7005;EUR_AF=0.6928;SAS_AF=0.4673;AA=-|||;VT=SNP
7	136635617	rs6960707	C	T	100	PASS	AC=2870;AF=0.573083;AN=5008;NS=2504;DP=16376;EAS_AF=0.4653;AMR_AF=0.4654;AFR_AF=0.6997;EUR_AF=0.6948;SAS_AF=0.4642;AA=T|||;VT=SNP
7	136636260	rs112206296	A	C	100	PASS	AC=14;AF=0.00279553;AN=5008;NS=2504;DP=19423;EAS_AF=0.001;AMR_AF=0.0029;AFR_AF=0.0015;EUR_AF=0.0089;SAS_AF=0;AA=A|||;VT=SNP
7	136637136	rs1158586	G	A	100	PASS	AC=2893;AF=0.577676;AN=5008;NS=2504;DP=17555;EAS_AF=0.4762;AMR_AF=0.4669;AFR_AF=0.7057;EUR_AF=0.6968;SAS_AF=0.4652;AA=A|||;VT=SNP
7	136638281	rs1424546	A	C	100	PASS	AC=1777;AF=0.354832;AN=5008;NS=2504;DP=18348;EAS_AF=0.4504;AMR_AF=0.1988;AFR_AF=0.4175;EUR_AF=0.2893;SAS_AF=0.3497;AA=A|||;VT=SNP
7	136638373	rs62485257	A	G	100	PASS	AC=714;AF=0.142572;AN=5008;NS=2504;DP=18174;EAS_AF=0.0228;AMR_AF=0.2089;AFR_AF=0.0234;EUR_AF=0.3767;SAS_AF=0.1391;AA=A|||;VT=SNP
7	136638395	rs139117707	A	T	100	PASS	AC=42;AF=0.00838658;AN=5008;NS=2504;DP=18606;EAS_AF=0;AMR_AF=0.0173;AFR_AF=0.0015;EUR_AF=0.0258;SAS_AF=0.002;AA=A|||;VT=SNP
7	136638614	rs147025916	G	A	100	PASS	AC=26;AF=0.00519169;AN=5008;NS=2504;DP=19729;EAS_AF=0;AMR_AF=0;AFR_AF=0.0008;EUR_AF=0.0179;SAS_AF=0.0072;AA=G|||;VT=SNP
7	136638976	rs144056798	T	C	100	PASS	AC=35;AF=0.00698882;AN=5008;NS=2504;DP=21061;EAS_AF=0;AMR_AF=0.0101;AFR_AF=0.0023;EUR_AF=0.0229;SAS_AF=0.002;AA=T|||;VT=SNP
7	136639436	rs6943656	A	G	100	PASS	AC=985;AF=0.196685;AN=5008;NS=2504;DP=19072;EAS_AF=0.4097;AMR_AF=0.1254;AFR_AF=0.0083;EUR_AF=0.173;SAS_AF=0.3067;AA=A|||;VT=SNP
7	136639941	rs1455857	T	C	100	PASS	AC=3098;AF=0.61861;AN=5008;NS=2504;DP=19223;EAS_AF=0.4464;AMR_AF=0.4755;AFR_AF=0.826;EUR_AF=0.7237;SAS_AF=0.5092;AA=C|||;VT=SNP
7	136640086	rs35012887	T	C	100	PASS	AC=110;AF=0.0219649;AN=5008;NS=2504;DP=20026;EAS_AF=0;AMR_AF=0.0331;AFR_AF=0.0053;EUR_AF=0.0527;SAS_AF=0.0276;AA=T|||;VT=SNP
7	136641048	rs17168834	C	T	100	PASS	AC=152;AF=0.0303514;AN=5008;NS=2504;DP=15197;EAS_AF=0.001;AMR_AF=0.0346;AFR_AF=0.0303;EUR_AF=0.0408;SAS_AF=0.047;AA=C|||;VT=SNP
7	136642634	rs2350782	T	C	100	PASS	AC=825;AF=0.164736;AN=5008;NS=2504;DP=12454;EAS_AF=0.3958;AMR_AF=0.0922;AFR_AF=0.0083;EUR_AF=0.1243;SAS_AF=0.2311;AA=T|||;VT=SNP
7	136643030	rs2350783	A	T	100	PASS	AC=2806;AF=0.560304;AN=5008;NS=2504;DP=16612;EAS_AF=0.4345;AMR_AF=0.4654;AFR_AF=0.6657;EUR_AF=0.7048;SAS_AF=0.4663;AA=T|||;VT=SNP
7	136643694	rs1824024	C	A	100	PASS	AC=2827;AF=0.564497;AN=5008;NS=2504;DP=17866;EAS_AF=0.4216;AMR_AF=0.464;AFR_AF=0.6649;EUR_AF=0.7147;SAS_AF=0.4928;AA=C|||;VT=SNP
7	136644307	rs141792043	A	T	100	PASS	AC=35;AF=0.00698882;AN=5008;NS=2504;DP=20660;EAS_AF=0;AMR_AF=0.0274;AFR_AF=0;EUR_AF=0.0129;SAS_AF=0.0031;AA=A|||;VT=SNP
7	136645896	rs62485258	A	G	100	PASS	AC=701;AF=0.139976;AN=5008;NS=2504;DP=16942;EAS_AF=0.0258;AMR_AF=0.2104;AFR_AF=0.0242;EUR_AF=0.3728;SAS_AF=0.1247;AA=A|||;VT=SNP
7	136645899	rs77836919	T	A	100	PASS	AC=38;AF=0.00758786;AN=5008;NS=2504;DP=17000;EAS_AF=0;AMR_AF=0.0043;AFR_AF=0;EUR_AF=0.0159;SAS_AF=0.0194;AA=t|||;VT=SNP
7	136645907	rs6952499	G	A	100	PASS	AC=1719;AF=0.343251;AN=5008;NS=2504;DP=17244;EAS_AF=0.3938;AMR_AF=0.1988;AFR_AF=0.4781;EUR_AF=0.2763;SAS_AF=0.2802;AA=G|||;VT=SNP
7	136645949	rs6952264	C	T	100	PASS	AC=2878;AF=0.574681;AN=5008;NS=2504;DP=18535;EAS_AF=0.4325;AMR_AF=0.4597;AFR_AF=0.7398;EUR_AF=0.7038;SAS_AF=0.4468;AA=T|||;VT=SNP
7	136646097	rs12155015	T	C	100	PASS	AC=2956;AF=0.590256;AN=5008;NS=2504;DP=15096;EAS_AF=0.4325;AMR_AF=0.4611;AFR_AF=0.7859;EUR_AF=0.7038;SAS_AF=0.4632;AA=C|||;VT=SNP
7	136647171	rs324575	T	C	100	PASS	AC=4223;AF=0.843251;AN=5008;NS=2504;DP=17020;EAS_AF=0.7093;AMR_AF=0.719;AFR_AF=0.9539;EUR_AF=0.9394;SAS_AF=0.8211;AA=C|||;VT=SNP
7	136648122	rs324576	T	C	100	PASS	AC=4021;AF=0.802915;AN=5008;NS=2504;DP=19556;EAS_AF=0.7073;AMR_AF=0.7046;AFR_AF=0.8139;EUR_AF=0.9394;SAS_AF=0.816;AA=C|||;VT=SNP
7	136648712	rs324579	G	A	100	PASS	AC=3867;AF=0.772165;AN=5008;NS=2504;DP=13696;EAS_AF=0.6964;AMR_AF=0.6916;AFR_AF=0.7179;EUR_AF=0.9394;SAS_AF=0.8088;AA=A|||;VT=SNP
7	136648844	rs324580	T	C	100	PASS	AC=3998;AF=0.798323;AN=5008;NS=2504;DP=12859;EAS_AF=0.6964;AMR_AF=0.7032;AFR_AF=0.8101;EUR_AF=0.9404;SAS_AF=0.8088;AA=C|||;VT=SNP
7	136649286	rs144894007	T	C	100	PASS	AC=34;AF=0.00678914;AN=5008;NS=2504;DP=15805;EAS_AF=0;AMR_AF=0.0072;AFR_AF=0.0038;EUR_AF=0.0219;SAS_AF=0.002;AA=T|||;VT=SNP
7	136649640	rs78973297	C	T	100	PASS	AC=54;AF=0.0107827;AN=5008;NS=2504;DP=17568;EAS_AF=0;AMR_AF=0.0144;AFR_AF=0.0015;EUR_AF=0.0338;SAS_AF=0.0082;AA=C|||;VT=SNP
7	136649827	rs324581	G	C	100	PASS	AC=3870;AF=0.772764;AN=5008;NS=2504;DP=16941;EAS_AF=0.6974;AMR_AF=0.6931;AFR_AF=0.7186;EUR_AF=0.9394;SAS_AF=0.8088;AA=G|||;VT=SNP
7	136650607	rs324582	G	A	100	PASS	AC=3914;AF=0.78155;AN=5008;NS=2504;DP=17099;EAS_AF=0.7024;AMR_AF=0.7392;AFR_AF=0.7179;EUR_AF=0.9394;SAS_AF=0.817;AA=G|||;VT=SNP
7	136650879	rs324584	G	A	100	PASS	AC=4065;AF=0.811701;AN=5008;NS=2504;DP=13894;EAS_AF=0.7133;AMR_AF=0.7522;AFR_AF=0.8116;EUR_AF=0.9404;SAS_AF=0.8231;AA=A|||;VT=SNP
7	136651299	rs324585	C	T	100	PASS	AC=4140;AF=0.826677;AN=5008;NS=2504;DP=15539;EAS_AF=0.7083;AMR_AF=0.7161;AFR_AF=0.8903;EUR_AF=0.9414;SAS_AF=0.8231;AA=T|||;VT=SNP
7	136651425	rs73158758	C	T	100	PASS	AC=98;AF=0.0195687;AN=5008;NS=2504;DP=15504;EAS_AF=0;AMR_AF=0.0403;AFR_AF=0.003;EUR_AF=0.0656;SAS_AF=0;AA=T|||;VT=SNP
7	136651426	rs324586	C	G	100	PASS	AC=3878;AF=0.774361;AN=5008;NS=2504;DP=15497;EAS_AF=0.6974;AMR_AF=0.6945;AFR_AF=0.7179;EUR_AF=0.9394;SAS_AF=0.817;AA=G|||;VT=SNP
7	136651807	rs324587	T	A	100	PASS	AC=4021;AF=0.802915;AN=5008;NS=2504;DP=17573;EAS_AF=0.7083;AMR_AF=0.7061;AFR_AF=0.8116;EUR_AF=0.9404;SAS_AF=0.816;AA=A|||;VT=SNP
7	136652138	rs324588	A	G	100	PASS	AC=3915;AF=0.781749;AN=5008;NS=2504;DP=17700;EAS_AF=0.7024;AMR_AF=0.7406;AFR_AF=0.7179;EUR_AF=0.9394;SAS_AF=0.817;AA=A|||;VT=SNP
7	136652349	rs117244355	G	T	100	PASS	AC=85;AF=0.0169728;AN=5008;NS=2504;DP=16882;EAS_AF=0.001;AMR_AF=0.013;AFR_AF=0.0015;EUR_AF=0.0258;SAS_AF=0.0481;AA=G|||;VT=SNP
7	136653100	rs324589	C	A	100	PASS	AC=3870;AF=0.772764;AN=5008;NS=2504;DP=15082;EAS_AF=0.6964;AMR_AF=0.6945;AFR_AF=0.7179;EUR_AF=0.9394;SAS_AF=0.8098;AA=C|||;VT=SNP
7	136653212	rs324590	C	T	100	PASS	AC=4019;AF=0.802516;AN=5008;NS=2504;DP=13746;EAS_AF=0.7073;AMR_AF=0.7061;AFR_AF=0.8116;EUR_AF=0.9384;SAS_AF=0.817;AA=T|||;VT=SNP
7	136653994	rs17498745	C	A	100	PASS	AC=663;AF=0.132388;AN=5008;NS=2504;DP=16509;EAS_AF=0.0308;AMR_AF=0.2003;AFR_AF=0.0219;EUR_AF=0.3429;SAS_AF=0.1217;AA=C|||;VT=SNP
7	136654613	rs324591	T	C	100	PASS	AC=3874;AF=0.773562;AN=5008;NS=2504;DP=21187;EAS_AF=0.6974;AMR_AF=0.696;AFR_AF=0.7201;EUR_AF=0.9374;SAS_AF=0.8108;AA=T|||;VT=SNP
7	136654659	rs324592	C	T	100	PASS	AC=3873;AF=0.773363;AN=5008;NS=2504;DP=19092;EAS_AF=0.6974;AMR_AF=0.6945;AFR_AF=0.7201;EUR_AF=0.9374;SAS_AF=0.8108;AA=C|||;VT=SNP
7	136655073	rs324593	C	A	100	PASS	AC=3872;AF=0.773163;AN=5008;NS=2504;DP=19878;EAS_AF=0.6964;AMR_AF=0.6945;AFR_AF=0.7201;EUR_AF=0.9374;SAS_AF=0.8108;AA=C|||;VT=SNP
7	136655323	rs324594	T	C	100	PASS	AC=1303;AF=0.260184;AN=5008;NS=2504;DP=16800;EAS_AF=0.3224;AMR_AF=0.2997;AFR_AF=0.2088;EUR_AF=0.2137;SAS_AF=0.2853;AA=T|||;VT=SNP
7	136655547	rs324595	G	A	100	PASS	AC=3918;AF=0.782348;AN=5008;NS=2504;DP=17454;EAS_AF=0.7024;AMR_AF=0.7421;AFR_AF=0.7201;EUR_AF=0.9374;SAS_AF=0.818;AA=A|||;VT=SNP
7	136655654	rs324596	A	G	100	PASS	AC=3920;AF=0.782748;AN=5008;NS=2504;DP=16660;EAS_AF=0.7024;AMR_AF=0.7421;AFR_AF=0.7201;EUR_AF=0.9394;SAS_AF=0.818;AA=G|||;VT=SNP
7	136656478	rs6960587	T	A	100	PASS	AC=934;AF=0.186502;AN=5008;NS=2504;DP=15700;EAS_AF=0.3492;AMR_AF=0.1167;AFR_AF=0.0083;EUR_AF=0.175;SAS_AF=0.3211;AA=T|||;VT=SNP
7	136658415	rs324611	T	C	100	PASS	AC=3910;AF=0.780751;AN=5008;NS=2504;DP=22437;EAS_AF=0.7014;AMR_AF=0.7392;AFR_AF=0.7186;EUR_AF=0.9344;SAS_AF=0.818;AA=T|||;VT=SNP
7	136660338	rs324612	T	C	100	PASS	AC=4070;AF=0.8127;AN=5008;NS=2504;DP=17882;EAS_AF=0.7153;AMR_AF=0.7522;AFR_AF=0.8132;EUR_AF=0.9404;SAS_AF=0.8241;AA=C|||;VT=SNP
7	136660652	rs77640264	G	A	100	PASS	AC=19;AF=0.00379393;AN=5008;NS=2504;DP=19036;EAS_AF=0;AMR_AF=0.0072;AFR_AF=0;EUR_AF=0.0139;SAS_AF=0;AA=G|||;VT=SNP
7	136661400	rs2061174	G	A	100	PASS	AC=2569;AF=0.512979;AN=5008;NS=2504;DP=16929;EAS_AF=0.3819;AMR_AF=0.4424;AFR_AF=0.4781;EUR_AF=0.7217;SAS_AF=0.5307;AA=G|||;VT=SNP
7	136662741	rs2113545	A	G	100	PASS	AC=2501;AF=0.499401;AN=5008;NS=2504;DP=17027;EAS_AF=0.3859;AMR_AF=0.4395;AFR_AF=0.385;EUR_AF=0.7336;SAS_AF=0.5726;AA=A|||;VT=SNP
7	136663723	rs324613	C	T	100	PASS	AC=4016;AF=0.801917;AN=5008;NS=2504;DP=19778;EAS_AF=0.7073;AMR_AF=0.7046;AFR_AF=0.8109;EUR_AF=0.9384;SAS_AF=0.816;AA=T|||;VT=SNP
7	136663974	rs324614	G	C	100	PASS	AC=1281;AF=0.255791;AN=5008;NS=2504;DP=21816;EAS_AF=0.3135;AMR_AF=0.2608;AFR_AF=0.2095;EUR_AF=0.2256;SAS_AF=0.2863;AA=G|||;VT=SNP
7	136664244	rs324615	A	G	100	PASS	AC=4055;AF=0.809704;AN=5008;NS=2504;DP=18940;EAS_AF=0.7143;AMR_AF=0.7507;AFR_AF=0.8048;EUR_AF=0.9384;SAS_AF=0.8241;AA=G|||;VT=SNP
7	136664887	rs324616	C	T	100	PASS	AC=3859;AF=0.770567;AN=5008;NS=2504;DP=18742;EAS_AF=0.6954;AMR_AF=0.6916;AFR_AF=0.7148;EUR_AF=0.9354;SAS_AF=0.8098;AA=C|||;VT=SNP
7	136665072	rs2216860	G	A	100	PASS	AC=2415;AF=0.482228;AN=5008;NS=2504;DP=19354;EAS_AF=0.379;AMR_AF=0.4236;AFR_AF=0.3828;EUR_AF=0.7107;SAS_AF=0.5297;AA=G|||;VT=SNP
7	136665267	rs77093757	C	T	100	PASS	AC=2422;AF=0.483626;AN=5008;NS=2504;DP=19785;EAS_AF=0.38;AMR_AF=0.428;AFR_AF=0.3835;EUR_AF=0.7107;SAS_AF=0.5317;AA=C|||;VT=SNP
7	136665573	rs118021489	C	T	100	PASS	AC=20;AF=0.00399361;AN=5008;NS=2504;DP=20490;EAS_AF=0;AMR_AF=0.0043;AFR_AF=0.0008;EUR_AF=0.0109;SAS_AF=0.0051;AA=C|||;VT=SNP
7	136666090	rs7808355	A	G	100	PASS	AC=1147;AF=0.229034;AN=5008;NS=2504;DP=17633;EAS_AF=0.3562;AMR_AF=0.1268;AFR_AF=0.1218;EUR_AF=0.1869;SAS_AF=0.3589;AA=A|||;VT=SNP
7	136666445	rs7809341	G	A	100	PASS	AC=2592;AF=0.517572;AN=5008;NS=2504;DP=19285;EAS_AF=0.3839;AMR_AF=0.428;AFR_AF=0.4758;EUR_AF=0.7207;SAS_AF=0.5665;AA=G|||;VT=SNP
7	136666809	rs324617	C	T	100	PASS	AC=3876;AF=0.773962;AN=5008;NS=2504;DP=18757;EAS_AF=0.7054;AMR_AF=0.6916;AFR_AF=0.7148;EUR_AF=0.9354;SAS_AF=0.817;AA=T|||;VT=SNP
7	136666824	rs145818763	C	T	100	PASS	AC=14;AF=0.00279553;AN=5008;NS=2504;DP=18937;EAS_AF=0;AMR_AF=0.0043;AFR_AF=0;EUR_AF=0.0099;SAS_AF=0.001;AA=C|||;VT=SNP
7	136666956	rs324618	C	T	100	PASS	AC=4013;AF=0.801318;AN=5008;NS=2504;DP=19558;EAS_AF=0.7054;AMR_AF=0.7032;AFR_AF=0.8101;EUR_AF=0.9384;SAS_AF=0.817;AA=T|||;VT=SNP
7	136667529	rs324619	T	C	100	PASS	AC=3864;AF=0.771565;AN=5008;NS=2504;DP=17774;EAS_AF=0.6944;AMR_AF=0.6931;AFR_AF=0.7179;EUR_AF=0.9374;SAS_AF=0.8088;AA=T|||;VT=SNP
7	136667845	rs324620	C	T	100	PASS	AC=3865;AF=0.771765;AN=5008;NS=2504;DP=19792;EAS_AF=0.6944;AMR_AF=0.6931;AFR_AF=0.7179;EUR_AF=0.9374;SAS_AF=0.8098;AA=C|||;VT=SNP
7	136668560	rs324622	A	G	100	PASS	AC=4059;AF=0.810503;AN=5008;NS=2504;DP=17718;EAS_AF=0.7123;AMR_AF=0.7507;AFR_AF=0.8079;EUR_AF=0.9404;SAS_AF=0.8241;AA=G|||;VT=SNP
7	136668821	rs324623	T	G	100	PASS	AC=4065;AF=0.811701;AN=5008;NS=2504;DP=18685;EAS_AF=0.7133;AMR_AF=0.7507;AFR_AF=0.8116;EUR_AF=0.9404;SAS_AF=0.8241;AA=G|||;VT=SNP
7	136669078	rs140533738	G	A	100	PASS	AC=123;AF=0.0245607;AN=5008;NS=2504;DP=16512;EAS_AF=0;AMR_AF=0.0994;AFR_AF=0.003;EUR_AF=0.0398;SAS_AF=0.0102;AA=G|||;VT=SNP
7	136669236	rs324624	A	G	100	PASS	AC=3908;AF=0.780351;AN=5008;NS=2504;DP=17568;EAS_AF=0.7014;AMR_AF=0.7406;AFR_AF=0.7163;EUR_AF=0.9354;SAS_AF=0.817;AA=a|||;VT=SNP
7	136669409	rs324625	C	T	100	PASS	AC=3911;AF=0.78095;AN=5008;NS=2504;DP=19886;EAS_AF=0.7004;AMR_AF=0.7392;AFR_AF=0.7186;EUR_AF=0.9374;SAS_AF=0.817;AA=C|||;VT=SNP
7	136669440	rs324626	G	C	100	PASS	AC=1172;AF=0.234026;AN=5008;NS=2504;DP=19649;EAS_AF=0.3175;AMR_AF=0.2752;AFR_AF=0.2194;EUR_AF=0.168;SAS_AF=0.2065;AA=G|||;VT=SNP
7	136669651	rs324627	G	A	100	PASS	AC=3904;AF=0.779553;AN=5008;NS=2504;DP=20983;EAS_AF=0.7014;AMR_AF=0.7392;AFR_AF=0.7179;EUR_AF=0.9374;SAS_AF=0.8098;AA=G|||;VT=SNP
7	136669771	rs7807871	T	A	100	PASS	AC=2725;AF=0.544129;AN=5008;NS=2504;DP=19169;EAS_AF=0.3859;AMR_AF=0.464;AFR_AF=0.4894;EUR_AF=0.7654;SAS_AF=0.6104;AA=T|||;VT=SNP
7	136669949	rs190646382	G	C	100	PASS	AC=15;AF=0.00299521;AN=5008;NS=2504;DP=17901;EAS_AF=0;AMR_AF=0.0029;AFR_AF=0;EUR_AF=0.0119;SAS_AF=0.001;AA=G|||;VT=SNP
7	136670076	rs324628	A	G	100	PASS	AC=4174;AF=0.833466;AN=5008;NS=2504;DP=14943;EAS_AF=0.7113;AMR_AF=0.7608;AFR_AF=0.8896;EUR_AF=0.9414;SAS_AF=0.8241;AA=G|||;VT=SNP
7	136671341	rs12707339	T	C	100	PASS	AC=601;AF=0.120008;AN=5008;NS=2504;DP=16793;EAS_AF=0;AMR_AF=0.1066;AFR_AF=0.2065;EUR_AF=0.1849;SAS_AF=0.0695;AA=T|||;VT=SNP
7	136671558	rs7799047	G	C	100	PASS	AC=2611;AF=0.521366;AN=5008;NS=2504;DP=17098;EAS_AF=0.3839;AMR_AF=0.4366;AFR_AF=0.4781;EUR_AF=0.7316;SAS_AF=0.5654;AA=C|||;VT=SNP
7	136673348	rs1455860	A	G	100	PASS	AC=2815;AF=0.562101;AN=5008;NS=2504;DP=14893;EAS_AF=0.3899;AMR_AF=0.4712;AFR_AF=0.5454;EUR_AF=0.7664;SAS_AF=0.6166;AA=A|||;VT=SNP
7	136674687	rs78972557	C	T	100	PASS	AC=93;AF=0.0185703;AN=5008;NS=2504;DP=16807;EAS_AF=0;AMR_AF=0.0231;AFR_AF=0.0008;EUR_AF=0.0378;SAS_AF=0.0389;AA=C|||;VT=SNP
7	136674844	rs324630	C	T	100	PASS	AC=3999;AF=0.798522;AN=5008;NS=2504;DP=18800;EAS_AF=0.7044;AMR_AF=0.7032;AFR_AF=0.8041;EUR_AF=0.9364;SAS_AF=0.8139;AA=T|||;VT=SNP
7	136674966	rs34908748	T	C	100	PASS	AC=207;AF=0.0413339;AN=5008;NS=2504;DP=20060;EAS_AF=0;AMR_AF=0.0548;AFR_AF=0.0076;EUR_AF=0.1292;SAS_AF=0.0297;AA=T|||;VT=SNP
7	136675107	rs1549330	G	C	100	PASS	AC=2728;AF=0.544728;AN=5008;NS=2504;DP=19203;EAS_AF=0.3879;AMR_AF=0.4654;AFR_AF=0.4894;EUR_AF=0.7654;SAS_AF=0.6104;AA=G|||;VT=SNP
7	136675683	rs60161367	T	C	100	PASS	AC=289;AF=0.0577077;AN=5008;NS=2504;DP=20385;EAS_AF=0.001;AMR_AF=0.0317;AFR_AF=0.1074;EUR_AF=0.0457;SAS_AF=0.0798;AA=T|||;VT=SNP
7	136675836	rs12707340	C	T	100	PASS	AC=2736;AF=0.546326;AN=5008;NS=2504;DP=19668;EAS_AF=0.3829;AMR_AF=0.4683;AFR_AF=0.4947;EUR_AF=0.7654;SAS_AF=0.6145;AA=C|||;VT=SNP
7	136676570	rs2350786	A	G	100	PASS	AC=2844;AF=0.567891;AN=5008;NS=2504;DP=20709;EAS_AF=0.4058;AMR_AF=0.4726;AFR_AF=0.5484;EUR_AF=0.7714;SAS_AF=0.6196;AA=G|||;VT=SNP
7	136676988	rs36210736	T	C	100	PASS	AC=198;AF=0.0395367;AN=5008;NS=2504;DP=18421;EAS_AF=0.001;AMR_AF=0.0303;AFR_AF=0.0393;EUR_AF=0.0457;SAS_AF=0.0798;AA=t|||;VT=SNP
7	136677370	rs7785096	T	C	100	PASS	AC=2778;AF=0.554712;AN=5008;NS=2504;DP=17207;EAS_AF=0.4048;AMR_AF=0.4697;AFR_AF=0.5015;EUR_AF=0.7704;SAS_AF=0.6196;AA=C|||;VT=SNP
7	136677381	rs62487063	C	G	100	PASS	AC=705;AF=0.140775;AN=5008;NS=2504;DP=17065;EAS_AF=0.0327;AMR_AF=0.2046;AFR_AF=0.0227;EUR_AF=0.3579;SAS_AF=0.1431;AA=C|||;VT=SNP
7	136677839	rs324631	A	C	100	PASS	AC=4163;AF=0.83127;AN=5008;NS=2504;DP=20498;EAS_AF=0.7133;AMR_AF=0.7594;AFR_AF=0.8835;EUR_AF=0.9394;SAS_AF=0.8221;AA=C|||;VT=SNP
7	136679671	rs117772287	C	G	100	PASS	AC=95;AF=0.0189696;AN=5008;NS=2504;DP=10760;EAS_AF=0;AMR_AF=0.0447;AFR_AF=0.0023;EUR_AF=0.0437;SAS_AF=0.0174;AA=C|||;VT=SNP
7	136679987	rs324632	C	T	100	PASS	AC=4017;AF=0.802117;AN=5008;NS=2504;DP=11002;EAS_AF=0.7063;AMR_AF=0.7046;AFR_AF=0.8116;EUR_AF=0.9384;SAS_AF=0.817;AA=T|||;VT=SNP
7	136680801	rs6948054	A	G	100	PASS	AC=2673;AF=0.533746;AN=5008;NS=2504;DP=8708;EAS_AF=0.4008;AMR_AF=0.4467;AFR_AF=0.5287;EUR_AF=0.7256;SAS_AF=0.5419;AA=N|||;VT=SNP
7	136681298	rs56118357	T	A	100	PASS	AC=122;AF=0.024361;AN=5008;NS=2504;DP=15576;EAS_AF=0;AMR_AF=0.0519;AFR_AF=0.0015;EUR_AF=0.0765;SAS_AF=0.0072;AA=T|||;VT=SNP
7	136681356	rs73158771	T	C	100	PASS	AC=972;AF=0.194089;AN=5008;NS=2504;DP=15333;EAS_AF=0.371;AMR_AF=0.1225;AFR_AF=0.0083;EUR_AF=0.1779;SAS_AF=0.3303;AA=T|||;VT=SNP
7	136681406	rs324633	A	G	100	PASS	AC=1429;AF=0.285343;AN=5008;NS=2504;DP=15219;EAS_AF=0.3056;AMR_AF=0.3012;AFR_AF=0.3222;EUR_AF=0.2137;SAS_AF=0.2771;AA=A|||;VT=SNP
7	136682188	rs17414604	C	T	100	PASS	AC=854;AF=0.170527;AN=5008;NS=2504;DP=16126;EAS_AF=0.0585;AMR_AF=0.2291;AFR_AF=0.0908;EUR_AF=0.3618;SAS_AF=0.1554;AA=T|||;VT=SNP
7	136683212	rs17168865	T	C	100	PASS	AC=251;AF=0.0501198;AN=5008;NS=2504;DP=21405;EAS_AF=0.0188;AMR_AF=0.0288;AFR_AF=0.1157;EUR_AF=0.0408;SAS_AF=0.0184;AA=T|||;VT=SNP
7	136683750	rs17168866	C	T	100	PASS	AC=69;AF=0.013778;AN=5008;NS=2504;DP=17406;EAS_AF=0.0179;AMR_AF=0.0144;AFR_AF=0.0098;EUR_AF=0.0209;SAS_AF=0.0072;AA=C|||;VT=SNP
7	136684195	rs324634	G	T	100	PASS	AC=495;AF=0.0988419;AN=5008;NS=2504;DP=16058;EAS_AF=0;AMR_AF=0.0677;AFR_AF=0.2073;EUR_AF=0.1292;SAS_AF=0.045;AA=G|||;VT=SNP
7	136684235	rs324635	C	A	100	PASS	AC=1639;AF=0.327276;AN=5008;NS=2504;DP=14557;EAS_AF=0.0585;AMR_AF=0.3127;AFR_AF=0.4781;EUR_AF=0.5249;SAS_AF=0.2076;AA=C|||;VT=SNP
7	136685170	rs144791821	C	G	100	PASS	AC=45;AF=0.00898562;AN=5008;NS=2504;DP=11886;EAS_AF=0;AMR_AF=0.0144;AFR_AF=0.0098;EUR_AF=0.0209;SAS_AF=0.001;AA=C|||;VT=SNP
7	136685193	rs181407280	C	A	100	PASS	AC=58;AF=0.0115815;AN=5008;NS=2504;DP=11944;EAS_AF=0;AMR_AF=0.0173;AFR_AF=0.0053;EUR_AF=0.0318;SAS_AF=0.0072;AA=C|||;VT=SNP
7	136685202	rs34259336	C	A	100	PASS	AC=156;AF=0.0311502;AN=5008;NS=2504;DP=11717;EAS_AF=0.001;AMR_AF=0.013;AFR_AF=0.0908;EUR_AF=0.0159;SAS_AF=0.0102;AA=C|||;VT=SNP
7	136685606	rs34539155	C	T	100	PASS	AC=219;AF=0.04373;AN=5008;NS=2504;DP=14936;EAS_AF=0.001;AMR_AF=0.0504;AFR_AF=0.0083;EUR_AF=0.1282;SAS_AF=0.044;AA=C|||;VT=SNP
7	136685758	rs17168868	T	C	100	PASS	AC=69;AF=0.013778;AN=5008;NS=2504;DP=16098;EAS_AF=0.0179;AMR_AF=0.0144;AFR_AF=0.0098;EUR_AF=0.0209;SAS_AF=0.0072;AA=T|||;VT=SNP
7	136685871	rs1035609	T	C	100	PASS	AC=755;AF=0.150759;AN=5008;NS=2504;DP=15129;EAS_AF=0.0159;AMR_AF=0.2219;AFR_AF=0.0537;EUR_AF=0.3678;SAS_AF=0.1472;AA=T|||;VT=SNP
7	136685971	rs10242859	G	A	100	PASS	AC=158;AF=0.0315495;AN=5008;NS=2504;DP=15856;EAS_AF=0.001;AMR_AF=0.013;AFR_AF=0.0923;EUR_AF=0.0159;SAS_AF=0.0102;AA=g|||;VT=SNP
7	136686829	rs324637	A	T	100	PASS	AC=1653;AF=0.330072;AN=5008;NS=2504;DP=16221;EAS_AF=0.0585;AMR_AF=0.317;AFR_AF=0.4879;EUR_AF=0.5249;SAS_AF=0.2055;AA=A|||;VT=SNP
7	136687403	rs420817	C	T	100	PASS	AC=1655;AF=0.330471;AN=5008;NS=2504;DP=16476;EAS_AF=0.0585;AMR_AF=0.317;AFR_AF=0.4879;EUR_AF=0.5249;SAS_AF=0.2076;AA=T|||;VT=SNP
7	136687408	rs421325	T	C	100	PASS	AC=1991;AF=0.397564;AN=5008;NS=2504;DP=16475;EAS_AF=0.0774;AMR_AF=0.3559;AFR_AF=0.6604;EUR_AF=0.5666;SAS_AF=0.228;AA=C|||;VT=SNP
7	136688276	rs556852010	C	T	100	PASS	AC=52;AF=0.0103834;AN=5008;NS=2504;DP=11173;EAS_AF=0.001;AMR_AF=0.0101;AFR_AF=0.0113;EUR_AF=0.0179;SAS_AF=0.0112;AA=C|||;VT=SNP
7	136688386	rs117396018	C	T	100	PASS	AC=30;AF=0.00599042;AN=5008;NS=2504;DP=18183;EAS_AF=0;AMR_AF=0.0115;AFR_AF=0;EUR_AF=0.0149;SAS_AF=0.0072;AA=C|||;VT=SNP
7	136688650	rs324639	G	A	100	PASS	AC=1750;AF=0.349441;AN=5008;NS=2504;DP=17616;EAS_AF=0.0764;AMR_AF=0.3343;AFR_AF=0.5204;EUR_AF=0.5437;SAS_AF=0.2106;AA=G|||;VT=SNP
7	136688900	rs74461513	C	A	100	PASS	AC=186;AF=0.0371406;AN=5008;NS=2504;DP=20657;EAS_AF=0;AMR_AF=0.0187;AFR_AF=0.1014;EUR_AF=0.0318;SAS_AF=0.0072;AA=C|||;VT=SNP
7	136688996	rs324640	G	A	100	PASS	AC=1956;AF=0.390575;AN=5008;NS=2504;DP=19699;EAS_AF=0.0764;AMR_AF=0.3444;AFR_AF=0.6679;EUR_AF=0.5477;SAS_AF=0.2106;AA=A|||;VT=SNP
7	136689381	rs7800093	A	G	100	PASS	AC=266;AF=0.053115;AN=5008;NS=2504;DP=19181;EAS_AF=0.001;AMR_AF=0.0231;AFR_AF=0.1664;EUR_AF=0.0189;SAS_AF=0.0102;AA=G|||;VT=SNP
7	136689691	rs79494124	A	C	100	PASS	AC=12;AF=0.00239617;AN=5008;NS=2504;DP=18112;EAS_AF=0;AMR_AF=0.0029;AFR_AF=0;EUR_AF=0.0099;SAS_AF=0;AA=A|||;VT=SNP
7	136689822	rs116874722	G	T	100	PASS	AC=35;AF=0.00698882;AN=5008;NS=2504;DP=16503;EAS_AF=0;AMR_AF=0.0043;AFR_AF=0;EUR_AF=0.0149;SAS_AF=0.0174;AA=G|||;VT=SNP
7	136690503	rs10488602	T	C	100	PASS	AC=1025;AF=0.204673;AN=5008;NS=2504;DP=18389;EAS_AF=0.4187;AMR_AF=0.2392;AFR_AF=0.0113;EUR_AF=0.163;SAS_AF=0.2638;AA=T|||;VT=SNP
7	136691144	rs140980960	T	A	100	PASS	AC=16;AF=0.00319489;AN=5008;NS=2504;DP=18708;EAS_AF=0;AMR_AF=0.0029;AFR_AF=0.0008;EUR_AF=0.0119;SAS_AF=0.001;AA=T|||;VT=SNP
7	136691453	rs7357341	C	T	100	PASS	AC=816;AF=0.162939;AN=5008;NS=2504;DP=19734;EAS_AF=0.0159;AMR_AF=0.2219;AFR_AF=0.1029;EUR_AF=0.3658;SAS_AF=0.1452;AA=C|||;VT=SNP
7	136691506	rs324641	T	C	100	PASS	AC=507;AF=0.101238;AN=5008;NS=2504;DP=18069;EAS_AF=0;AMR_AF=0.0677;AFR_AF=0.2163;EUR_AF=0.1282;SAS_AF=0.046;AA=T|||;VT=SNP
7	136691512	rs324642	A	C	100	PASS	AC=1966;AF=0.392572;AN=5008;NS=2504;DP=17693;EAS_AF=0.0764;AMR_AF=0.3473;AFR_AF=0.6702;EUR_AF=0.5497;SAS_AF=0.2137;AA=C|||;VT=SNP
7	136691666	rs324643	T	A	100	PASS	AC=1965;AF=0.392372;AN=5008;NS=2504;DP=17998;EAS_AF=0.0764;AMR_AF=0.3473;AFR_AF=0.6702;EUR_AF=0.5497;SAS_AF=0.2127;AA=A|||;VT=SNP
7	136691676	rs324644	C	T	100	PASS	AC=1965;AF=0.392372;AN=5008;NS=2504;DP=18262;EAS_AF=0.0764;AMR_AF=0.3473;AFR_AF=0.6702;EUR_AF=0.5497;SAS_AF=0.2127;AA=T|||;VT=SNP
7	136691764	rs324645	G	A	100	PASS	AC=1735;AF=0.346446;AN=5008;NS=2504;DP=9951;EAS_AF=0.0764;AMR_AF=0.33;AFR_AF=0.5076;EUR_AF=0.5467;SAS_AF=0.2127;AA=G|||;VT=SNP
7	136691895	rs324646	C	G	100	PASS	AC=492;AF=0.0982428;AN=5008;NS=2504;DP=18507;EAS_AF=0;AMR_AF=0.0648;AFR_AF=0.2073;EUR_AF=0.1292;SAS_AF=0.044;AA=C|||;VT=SNP
7	136691962	rs4341110	A	G	100	PASS	AC=789;AF=0.157548;AN=5008;NS=2504;DP=18509;EAS_AF=0.0159;AMR_AF=0.2248;AFR_AF=0.0794;EUR_AF=0.3668;SAS_AF=0.1462;AA=A|||;VT=SNP
7	136692467	rs17499892	A	C	100	PASS	AC=805;AF=0.160743;AN=5008;NS=2504;DP=18576;EAS_AF=0.0159;AMR_AF=0.2406;AFR_AF=0.0234;EUR_AF=0.4066;SAS_AF=0.1861;AA=A|||;VT=SNP
7	136692752	rs324647	T	C	100	PASS	AC=583;AF=0.116414;AN=5008;NS=2504;DP=17648;EAS_AF=0.0565;AMR_AF=0.0692;AFR_AF=0.2231;EUR_AF=0.1302;SAS_AF=0.0532;AA=T|||;VT=SNP
7	136693121	rs117670439	A	G	100	PASS	AC=75;AF=0.014976;AN=5008;NS=2504;DP=16915;EAS_AF=0.001;AMR_AF=0.0029;AFR_AF=0;EUR_AF=0.0199;SAS_AF=0.0532;AA=A|||;VT=SNP
7	136693416	rs78771438	G	A	100	PASS	AC=240;AF=0.0479233;AN=5008;NS=2504;DP=16228;EAS_AF=0;AMR_AF=0.0231;AFR_AF=0.1392;EUR_AF=0.0328;SAS_AF=0.0072;AA=G|||;VT=SNP
7	136693487	rs324648	A	G	100	PASS	AC=570;AF=0.113818;AN=5008;NS=2504;DP=16320;EAS_AF=0.0565;AMR_AF=0.0663;AFR_AF=0.2148;EUR_AF=0.1302;SAS_AF=0.0532;AA=A|||;VT=SNP
7	136693509	rs324649	T	C	100	PASS	AC=2155;AF=0.430312;AN=5008;NS=2504;DP=16900;EAS_AF=0.0962;AMR_AF=0.3818;AFR_AF=0.6914;EUR_AF=0.6074;SAS_AF=0.274;AA=C|||;VT=SNP
7	136693661	rs324650	T	A	100	PASS	AC=2047;AF=0.408746;AN=5008;NS=2504;DP=14785;EAS_AF=0.0952;AMR_AF=0.3559;AFR_AF=0.6876;EUR_AF=0.5656;SAS_AF=0.2311;AA=A|||;VT=SNP
7	136693966	rs76849961	G	T	100	PASS	AC=58;AF=0.0115815;AN=5008;NS=2504;DP=14253;EAS_AF=0;AMR_AF=0.0173;AFR_AF=0.0053;EUR_AF=0.0318;SAS_AF=0.0072;AA=A|||;VT=SNP
7	136694368	rs74907321	A	G	100	PASS	AC=159;AF=0.0317492;AN=5008;NS=2504;DP=16661;EAS_AF=0.001;AMR_AF=0.013;AFR_AF=0.0915;EUR_AF=0.0179;SAS_AF=0.0102;AA=A|||;VT=SNP
7	136694591	rs55761735	C	T	100	PASS	AC=30;AF=0.00599042;AN=5008;NS=2504;DP=16878;EAS_AF=0;AMR_AF=0.0187;AFR_AF=0;EUR_AF=0.0139;SAS_AF=0.0031;AA=C|||;VT=SNP
7	136694741	rs117164380	C	T	100	PASS	AC=44;AF=0.00878594;AN=5008;NS=2504;DP=16399;EAS_AF=0.001;AMR_AF=0.0101;AFR_AF=0.0083;EUR_AF=0.0149;SAS_AF=0.0102;AA=C|||;VT=SNP
7	136695253	rs62487065	C	T	100	PASS	AC=722;AF=0.144169;AN=5008;NS=2504;DP=18874;EAS_AF=0.0218;AMR_AF=0.2219;AFR_AF=0.0318;EUR_AF=0.3618;SAS_AF=0.1431;AA=C|||;VT=SNP
7	136695287	rs143279862	C	G	100	PASS	AC=22;AF=0.00439297;AN=5008;NS=2504;DP=18421;EAS_AF=0;AMR_AF=0.0159;AFR_AF=0;EUR_AF=0.0099;SAS_AF=0.001;AA=C|||;VT=SNP
7	136695842	rs17415326	G	C	100	PASS	AC=94;AF=0.01877;AN=5008;NS=2504;DP=17128;EAS_AF=0;AMR_AF=0.0216;AFR_AF=0.0008;EUR_AF=0.0388;SAS_AF=0.0399;AA=G|||;VT=SNP
7	136696308	rs77125166	C	T	100	PASS	AC=156;AF=0.0311502;AN=5008;NS=2504;DP=18058;EAS_AF=0.001;AMR_AF=0.013;AFR_AF=0.0908;EUR_AF=0.0159;SAS_AF=0.0102;AA=C|||;VT=SNP
7	136696922	rs6963577	T	A	100	PASS	AC=810;AF=0.161741;AN=5008;NS=2504;DP=16099;EAS_AF=0.0208;AMR_AF=0.2291;AFR_AF=0.0938;EUR_AF=0.3618;SAS_AF=0.1452;AA=T|||;VT=SNP
7	136697137	rs1424547	T	C	100	PASS	AC=218;AF=0.0435304;AN=5008;NS=2504;DP=16705;EAS_AF=0.0169;AMR_AF=0.0245;AFR_AF=0.1165;EUR_AF=0.0229;SAS_AF=0.0072;AA=T|||;VT=SNP
7	136697388	rs10282542	T	C	100	PASS	AC=170;AF=0.0339457;AN=5008;NS=2504;DP=16152;EAS_AF=0.001;AMR_AF=0.013;AFR_AF=0.0976;EUR_AF=0.0199;SAS_AF=0.0112;AA=T|||;VT=SNP
7	136698529	rs73160443	G	A	100	PASS	AC=102;AF=0.0203674;AN=5008;NS=2504;DP=18694;EAS_AF=0;AMR_AF=0.0447;AFR_AF=0.0045;EUR_AF=0.0626;SAS_AF=0.002;AA=G|||;VT=SNP
7	136699239	rs17168883	T	C	100	PASS	AC=54;AF=0.0107827;AN=5008;NS=2504;DP=17927;EAS_AF=0;AMR_AF=0.0187;AFR_AF=0.0129;EUR_AF=0.0229;SAS_AF=0.001;AA=T|||;VT=SNP
7	136699261	rs324651	G	T	100	PASS	AC=567;AF=0.113219;AN=5008;NS=2504;DP=17881;EAS_AF=0.0556;AMR_AF=0.0663;AFR_AF=0.2133;EUR_AF=0.1302;SAS_AF=0.0532;AA=G|||;VT=SNP
7	136701308	rs8191992	T	A	100	PASS	AC=2269;AF=0.453075;AN=5008;NS=2504;DP=19001;EAS_AF=0.1071;AMR_AF=0.3631;AFR_AF=0.8298;EUR_AF=0.5696;SAS_AF=0.2444;AA=A|||;VT=SNP
7	136701563	rs8191993	G	C	100	PASS	AC=3210;AF=0.640974;AN=5008;NS=2504;DP=20256;EAS_AF=0.4663;AMR_AF=0.6844;AFR_AF=0.8222;EUR_AF=0.6948;SAS_AF=0.4898;AA=C|||;VT=SNP
7	136701634	rs76518506	C	G	100	PASS	AC=56;AF=0.0111821;AN=5008;NS=2504;DP=19571;EAS_AF=0;AMR_AF=0.0173;AFR_AF=0.0045;EUR_AF=0.0308;SAS_AF=0.0072;AA=C|||;VT=SNP
7	136701935	rs6962027	T	A	100	PASS	AC=2264;AF=0.452077;AN=5008;NS=2504;DP=19845;EAS_AF=0.1111;AMR_AF=0.3703;AFR_AF=0.8222;EUR_AF=0.5676;SAS_AF=0.2423;AA=A|||;VT=SNP
7	136702044	rs11984039	T	A	100	PASS	AC=1076;AF=0.214856;AN=5008;NS=2504;DP=17069;EAS_AF=0.0109;AMR_AF=0.2421;AFR_AF=0.2663;EUR_AF=0.3827;SAS_AF=0.1636;AA=A|||;VT=SNP
7	136703000	rs62487067	G	A	100	PASS	AC=746;AF=0.148962;AN=5008;NS=2504;DP=14162;EAS_AF=0.0109;AMR_AF=0.2248;AFR_AF=0.0416;EUR_AF=0.3668;SAS_AF=0.1585;AA=G|||;VT=SNP
7	136703376	rs6967953	T	C	100	PASS	AC=2261;AF=0.451478;AN=5008;NS=2504;DP=16945;EAS_AF=0.1121;AMR_AF=0.3905;AFR_AF=0.7474;EUR_AF=0.6272;SAS_AF=0.2638;AA=C|||;VT=SNP
7	136703629	rs74460389	C	T	100	PASS	AC=179;AF=0.0357428;AN=5008;NS=2504;DP=18549;EAS_AF=0;AMR_AF=0.0303;AFR_AF=0.0658;EUR_AF=0.0497;SAS_AF=0.0215;AA=C|||;VT=SNP
7	136704531	rs17500423	T	A	100	PASS	AC=1150;AF=0.229633;AN=5008;NS=2504;DP=17076;EAS_AF=0.0109;AMR_AF=0.2622;AFR_AF=0.2685;EUR_AF=0.4215;SAS_AF=0.182;AA=T|||;VT=SNP
7	136705967	rs62487068	C	T	100	PASS	AC=971;AF=0.19389;AN=5008;NS=2504;DP=17036;EAS_AF=0.0119;AMR_AF=0.2305;AFR_AF=0.2027;EUR_AF=0.3797;SAS_AF=0.1524;AA=T|||;VT=SNP
7	136706399	rs191433767	T	A	100	PASS	AC=13;AF=0.00259585;AN=5008;NS=2504;DP=18518;EAS_AF=0;AMR_AF=0.0072;AFR_AF=0;EUR_AF=0.007;SAS_AF=0.001;AA=T|||;VT=SNP
7	136706416	rs78897276	C	T	100	PASS	AC=74;AF=0.0147764;AN=5008;NS=2504;DP=18853;EAS_AF=0;AMR_AF=0.0403;AFR_AF=0.003;EUR_AF=0.0338;SAS_AF=0.0082;AA=C|||;VT=SNP
7	136706535	rs7780181	T	G	100	PASS	AC=1762;AF=0.351837;AN=5008;NS=2504;DP=18936;EAS_AF=0.1121;AMR_AF=0.3127;AFR_AF=0.5514;EUR_AF=0.4871;SAS_AF=0.2178;AA=G|||;VT=SNP
7	136707227	rs17506733	G	A	100	PASS	AC=1016;AF=0.202875;AN=5008;NS=2504;DP=19706;EAS_AF=0.0119;AMR_AF=0.232;AFR_AF=0.2352;EUR_AF=0.3807;SAS_AF=0.1524;AA=G|||;VT=SNP
7	136707462	rs75137640	G	A	100	PASS	AC=34;AF=0.00678914;AN=5008;NS=2504;DP=19508;EAS_AF=0;AMR_AF=0.0101;AFR_AF=0.0008;EUR_AF=0.0179;SAS_AF=0.0082;AA=g|||;VT=SNP
7	136707742	rs324654	T	C	100	PASS	AC=4436;AF=0.885783;AN=5008;NS=2504;DP=15186;EAS_AF=0.7579;AMR_AF=0.9164;AFR_AF=0.9939;EUR_AF=0.9443;SAS_AF=0.7894;AA=t|||;VT=SNP
7	136707968	rs10246819	T	C	100	PASS	AC=2139;AF=0.427117;AN=5008;NS=2504;DP=11475;EAS_AF=0.1121;AMR_AF=0.3617;AFR_AF=0.7421;EUR_AF=0.5646;SAS_AF=0.2311;AA=t|||;VT=SNP
7	136708592	rs115612730	G	A	100	PASS	AC=183;AF=0.0365415;AN=5008;NS=2504;DP=16285;EAS_AF=0;AMR_AF=0.0303;AFR_AF=0.0688;EUR_AF=0.0497;SAS_AF=0.0215;AA=G|||;VT=SNP
7	136708850	rs10954568	G	A	100	PASS	AC=945;AF=0.188698;AN=5008;NS=2504;DP=18501;EAS_AF=0.3552;AMR_AF=0.3127;AFR_AF=0.0045;EUR_AF=0.1262;SAS_AF=0.2423;AA=G|||;VT=SNP
7	136709168	rs11762896	C	T	100	PASS	AC=1070;AF=0.213658;AN=5008;NS=2504;DP=19980;EAS_AF=0.0119;AMR_AF=0.2493;AFR_AF=0.2368;EUR_AF=0.4085;SAS_AF=0.1646;AA=T|||;VT=SNP
7	136709194	rs114440691	T	C	100	PASS	AC=183;AF=0.0365415;AN=5008;NS=2504;DP=20534;EAS_AF=0;AMR_AF=0.0303;AFR_AF=0.0688;EUR_AF=0.0497;SAS_AF=0.0215;AA=T|||;VT=SNP
7	136709228	rs35219717	A	G	100	PASS	AC=266;AF=0.053115;AN=5008;NS=2504;DP=20657;EAS_AF=0.001;AMR_AF=0.0634;AFR_AF=0.0121;EUR_AF=0.1461;SAS_AF=0.0593;AA=A|||;VT=SNP
7	136709513	rs17506824	T	C	100	PASS	AC=2198;AF=0.438898;AN=5008;NS=2504;DP=17011;EAS_AF=0.1141;AMR_AF=0.3718;AFR_AF=0.7466;EUR_AF=0.5934;SAS_AF=0.2464;AA=t|||;VT=SNP
7	136709760	rs1424548	C	T	100	PASS	AC=1053;AF=0.210264;AN=5008;NS=2504;DP=17007;EAS_AF=0.0119;AMR_AF=0.245;AFR_AF=0.2254;EUR_AF=0.4095;SAS_AF=0.1646;AA=C|||;VT=SNP
7	136710122	rs1424549	G	C	100	PASS	AC=1168;AF=0.233227;AN=5008;NS=2504;DP=13589;EAS_AF=0.0119;AMR_AF=0.255;AFR_AF=0.3056;EUR_AF=0.4135;SAS_AF=0.1626;AA=G|||;VT=SNP
7	136710666	rs67532040	C	T	100	PASS	AC=625;AF=0.1248;AN=5008;NS=2504;DP=18850;EAS_AF=0.0784;AMR_AF=0.0793;AFR_AF=0.208;EUR_AF=0.1481;SAS_AF=0.0685;AA=C|||;VT=SNP
7	136710977	rs76991107	A	G	100	PASS	AC=64;AF=0.0127796;AN=5008;NS=2504;DP=19442;EAS_AF=0;AMR_AF=0.0216;AFR_AF=0.0068;EUR_AF=0.0328;SAS_AF=0.0072;AA=A|||;VT=SNP
7	136711493	rs117743149	A	C	100	PASS	AC=27;AF=0.00539137;AN=5008;NS=2504;DP=20546;EAS_AF=0;AMR_AF=0.0173;AFR_AF=0;EUR_AF=0.0149;SAS_AF=0;AA=A|||;VT=SNP
7	136711626	rs62487070	T	C	100	PASS	AC=758;AF=0.151358;AN=5008;NS=2504;DP=19603;EAS_AF=0.0109;AMR_AF=0.2277;AFR_AF=0.0325;EUR_AF=0.3718;SAS_AF=0.1759;AA=T|||;VT=SNP
7	136711733	rs62487071	T	C	100	PASS	AC=1204;AF=0.240415;AN=5008;NS=2504;DP=18420;EAS_AF=0.0903;AMR_AF=0.2752;AFR_AF=0.1944;EUR_AF=0.4493;SAS_AF=0.2178;AA=T|||;VT=SNP
7	136712058	rs17168896	G	A	100	PASS	AC=498;AF=0.0994409;AN=5008;NS=2504;DP=18901;EAS_AF=0.001;AMR_AF=0.0764;AFR_AF=0.1793;EUR_AF=0.1481;SAS_AF=0.0593;AA=G|||;VT=SNP
7	136712101	rs77748170	C	T	100	PASS	AC=222;AF=0.0443291;AN=5008;NS=2504;DP=17547;EAS_AF=0.001;AMR_AF=0.0403;AFR_AF=0.0628;EUR_AF=0.0765;SAS_AF=0.0337;AA=C|||;VT=SNP
7	136712155	rs11971309	C	T	100	PASS	AC=952;AF=0.190096;AN=5008;NS=2504;DP=16101;EAS_AF=0.0149;AMR_AF=0.2464;AFR_AF=0.1445;EUR_AF=0.4115;SAS_AF=0.1646;AA=C|||;VT=SNP
7	136712586	rs145502259	C	T	100	PASS	AC=34;AF=0.00678914;AN=5008;NS=2504;DP=14465;EAS_AF=0;AMR_AF=0.0115;AFR_AF=0.0015;EUR_AF=0.0169;SAS_AF=0.0072;AA=C|||;VT=SNP
7	136712733	rs17506977	A	G	100	PASS	AC=1203;AF=0.240216;AN=5008;NS=2504;DP=13395;EAS_AF=0.0903;AMR_AF=0.2709;AFR_AF=0.2027;EUR_AF=0.4513;SAS_AF=0.2065;AA=G|||;VT=SNP
7	136713102	rs324655	T	C	100	PASS	AC=4237;AF=0.846046;AN=5008;NS=2504;DP=11587;EAS_AF=0.7589;AMR_AF=0.9078;AFR_AF=0.8442;EUR_AF=0.9453;SAS_AF=0.7924;AA=C|||;VT=SNP
7	136714112	rs324656	T	C	100	PASS	AC=2391;AF=0.477436;AN=5008;NS=2504;DP=18031;EAS_AF=0.6478;AMR_AF=0.5605;AFR_AF=0.3147;EUR_AF=0.3797;SAS_AF=0.5634;AA=T|||;VT=SNP
7	136714318	rs73160450	G	A	100	PASS	AC=151;AF=0.0301518;AN=5008;NS=2504;DP=18573;EAS_AF=0;AMR_AF=0.0403;AFR_AF=0.003;EUR_AF=0.0875;SAS_AF=0.0317;AA=G|||;VT=SNP
7	136714572	rs324657	G	A	100	PASS	AC=2303;AF=0.459864;AN=5008;NS=2504;DP=18199;EAS_AF=0.6468;AMR_AF=0.5403;AFR_AF=0.3101;EUR_AF=0.3429;SAS_AF=0.5327;AA=G|||;VT=SNP
7	136714657	rs117746341	T	A	100	PASS	AC=64;AF=0.0127796;AN=5008;NS=2504;DP=16981;EAS_AF=0;AMR_AF=0.0043;AFR_AF=0;EUR_AF=0.0268;SAS_AF=0.0348;AA=T|||;VT=SNP
7	136714701	rs62487072	G	A	100	PASS	AC=1018;AF=0.203275;AN=5008;NS=2504;DP=17099;EAS_AF=0.0109;AMR_AF=0.2579;AFR_AF=0.1755;EUR_AF=0.4185;SAS_AF=0.1789;AA=G|||;VT=SNP
7	136715167	rs324658	A	C	100	PASS	AC=2487;AF=0.496605;AN=5008;NS=2504;DP=18750;EAS_AF=0.7252;AMR_AF=0.5605;AFR_AF=0.3207;EUR_AF=0.3797;SAS_AF=0.5736;AA=A|||;VT=SNP
7	136715254	rs7779506	C	T	100	PASS	AC=1017;AF=0.203075;AN=5008;NS=2504;DP=19958;EAS_AF=0.0119;AMR_AF=0.2565;AFR_AF=0.174;EUR_AF=0.4195;SAS_AF=0.1789;AA=T|||;VT=SNP
7	136715396	rs7779921	G	T	100	PASS	AC=1019;AF=0.203474;AN=5008;NS=2504;DP=23484;EAS_AF=0.0109;AMR_AF=0.2579;AFR_AF=0.1755;EUR_AF=0.4195;SAS_AF=0.1789;AA=G|||;VT=SNP
7	136715603	rs7780107	C	T	100	PASS	AC=154;AF=0.0307508;AN=5008;NS=2504;DP=19549;EAS_AF=0;AMR_AF=0.0303;AFR_AF=0.0477;EUR_AF=0.0487;SAS_AF=0.0215;AA=C|||;VT=SNP
7	136715660	rs7779999	A	G	100	PASS	AC=1020;AF=0.203674;AN=5008;NS=2504;DP=20567;EAS_AF=0.0109;AMR_AF=0.2579;AFR_AF=0.1755;EUR_AF=0.4195;SAS_AF=0.18;AA=A|||;VT=SNP
7	136715845	rs183400906	G	A	100	PASS	AC=18;AF=0.00359425;AN=5008;NS=2504;DP=20310;EAS_AF=0;AMR_AF=0.0029;AFR_AF=0;EUR_AF=0.0119;SAS_AF=0.0041;AA=G|||;VT=SNP
7	136716335	rs11982015	A	C	100	PASS	AC=1162;AF=0.232029;AN=5008;NS=2504;DP=18252;EAS_AF=0.0139;AMR_AF=0.2738;AFR_AF=0.2375;EUR_AF=0.4493;SAS_AF=0.1963;AA=C|||;VT=SNP
7	136716653	rs10954569	T	C	100	PASS	AC=1202;AF=0.240016;AN=5008;NS=2504;DP=17852;EAS_AF=0.0923;AMR_AF=0.2709;AFR_AF=0.2027;EUR_AF=0.4483;SAS_AF=0.2065;AA=T|||;VT=SNP
7	136716713	rs77749087	G	C	100	PASS	AC=162;AF=0.0323482;AN=5008;NS=2504;DP=17325;EAS_AF=0;AMR_AF=0.0274;AFR_AF=0.0772;EUR_AF=0.0338;SAS_AF=0.0072;AA=G|||;VT=SNP
7	136716717	rs324659	C	A	100	PASS	AC=2041;AF=0.407548;AN=5008;NS=2504;DP=17315;EAS_AF=0.6429;AMR_AF=0.5173;AFR_AF=0.1626;EUR_AF=0.3141;SAS_AF=0.5143;AA=C|||;VT=SNP
7	136717033	rs75583967	G	C	100	PASS	AC=48;AF=0.00958466;AN=5008;NS=2504;DP=17415;EAS_AF=0.001;AMR_AF=0.0173;AFR_AF=0;EUR_AF=0.0229;SAS_AF=0.0123;AA=G|||;VT=SNP
7	136717304	rs117448172	A	G	100	PASS	AC=33;AF=0.00658946;AN=5008;NS=2504;DP=19804;EAS_AF=0;AMR_AF=0.0014;AFR_AF=0;EUR_AF=0.0149;SAS_AF=0.0174;AA=A|||;VT=SNP
7	136717447	rs13229637	T	C	100	PASS	AC=523;AF=0.104433;AN=5008;NS=2504;DP=18220;EAS_AF=0.001;AMR_AF=0.0807;AFR_AF=0.1959;EUR_AF=0.1481;SAS_AF=0.0593;AA=T|||;VT=SNP
7	136718054	rs117032753	C	T	100	PASS	AC=61;AF=0.0121805;AN=5008;NS=2504;DP=18707;EAS_AF=0;AMR_AF=0.0216;AFR_AF=0.0045;EUR_AF=0.0328;SAS_AF=0.0072;AA=C|||;VT=SNP
7	136718074	rs146412684	A	C	100	PASS	AC=64;AF=0.0127796;AN=5008;NS=2504;DP=19207;EAS_AF=0.001;AMR_AF=0.0101;AFR_AF=0.0113;EUR_AF=0.0288;SAS_AF=0.0123;AA=A|||;VT=SNP
7	136718455	rs149201973	C	A	100	PASS	AC=159;AF=0.0317492;AN=5008;NS=2504;DP=14731;EAS_AF=0;AMR_AF=0.0274;AFR_AF=0.0756;EUR_AF=0.0328;SAS_AF=0.0072;AA=C|||;VT=SNP
7	136718553	rs12540615	A	G	100	PASS	AC=1020;AF=0.203674;AN=5008;NS=2504;DP=13910;EAS_AF=0.0109;AMR_AF=0.2579;AFR_AF=0.1747;EUR_AF=0.4205;SAS_AF=0.18;AA=G|||;VT=SNP
7	136719062	rs56659884	C	T	100	PASS	AC=200;AF=0.0399361;AN=5008;NS=2504;DP=15369;EAS_AF=0;AMR_AF=0.0331;AFR_AF=0.0696;EUR_AF=0.0616;SAS_AF=0.0235;AA=C|||;VT=SNP
7	136719190	rs11971236	A	G	100	PASS	AC=1028;AF=0.205272;AN=5008;NS=2504;DP=14593;EAS_AF=0.0129;AMR_AF=0.2579;AFR_AF=0.1755;EUR_AF=0.4215;SAS_AF=0.184;AA=A|||;VT=SNP
7	136720365	rs73447194	T	G	100	PASS	AC=594;AF=0.11861;AN=5008;NS=2504;DP=19214;EAS_AF=0.0794;AMR_AF=0.0764;AFR_AF=0.1853;EUR_AF=0.1471;SAS_AF=0.0695;AA=T|||;VT=SNP
7	136720372	rs117938829	T	C	100	PASS	AC=61;AF=0.0121805;AN=5008;NS=2504;DP=19031;EAS_AF=0;AMR_AF=0.0216;AFR_AF=0.0045;EUR_AF=0.0328;SAS_AF=0.0072;AA=T|||;VT=SNP
7	136720590	rs34084423	T	G	100	PASS	AC=1151;AF=0.229832;AN=5008;NS=2504;DP=18120;EAS_AF=0.0109;AMR_AF=0.2666;AFR_AF=0.264;EUR_AF=0.4225;SAS_AF=0.1851;AA=G|||;VT=SNP
7	136721385	rs6978427	G	A	100	PASS	AC=1001;AF=0.19988;AN=5008;NS=2504;DP=19219;EAS_AF=0.0109;AMR_AF=0.2522;AFR_AF=0.1649;EUR_AF=0.4195;SAS_AF=0.1789;AA=G|||;VT=SNP
7	136721505	rs324661	C	A	100	PASS	AC=2270;AF=0.453275;AN=5008;NS=2504;DP=21290;EAS_AF=0.6448;AMR_AF=0.536;AFR_AF=0.2912;EUR_AF=0.3419;SAS_AF=0.5307;AA=C|||;VT=SNP
7	136722029	rs80072186	G	C	100	PASS	AC=61;AF=0.0121805;AN=5008;NS=2504;DP=17730;EAS_AF=0;AMR_AF=0.0216;AFR_AF=0.0045;EUR_AF=0.0328;SAS_AF=0.0072;AA=G|||;VT=SNP
7	136722275	rs17416406	T	C	100	PASS	AC=159;AF=0.0317492;AN=5008;NS=2504;DP=15818;EAS_AF=0;AMR_AF=0.0303;AFR_AF=0.0514;EUR_AF=0.0487;SAS_AF=0.0215;AA=T|||;VT=SNP
7	136722794	rs74580742	G	A	100	PASS	AC=212;AF=0.0423323;AN=5008;NS=2504;DP=17591;EAS_AF=0.123;AMR_AF=0.0072;AFR_AF=0;EUR_AF=0.0268;SAS_AF=0.0573;AA=G|||;VT=SNP
7	136723381	rs6960754	G	A	100	PASS	AC=656;AF=0.13099;AN=5008;NS=2504;DP=12447;EAS_AF=0.0109;AMR_AF=0.2017;AFR_AF=0.0356;EUR_AF=0.331;SAS_AF=0.1278;AA=G|||;VT=SNP
7	136723462	rs61002121	C	T	100	PASS	AC=161;AF=0.0321486;AN=5008;NS=2504;DP=13355;EAS_AF=0.002;AMR_AF=0.0303;AFR_AF=0.0514;EUR_AF=0.0487;SAS_AF=0.0215;AA=C|||;VT=SNP
7	136723463	rs324662	A	G	100	PASS	AC=4441;AF=0.886781;AN=5008;NS=2504;DP=13330;EAS_AF=0.7589;AMR_AF=0.9179;AFR_AF=0.9932;EUR_AF=0.9463;SAS_AF=0.7914;AA=G|||;VT=SNP
7	136724093	rs13221430	A	T	100	PASS	AC=1828;AF=0.365016;AN=5008;NS=2504;DP=17392;EAS_AF=0.0913;AMR_AF=0.353;AFR_AF=0.4818;EUR_AF=0.5944;SAS_AF=0.2618;AA=T|||;VT=SNP
7	136724583	rs34907276	T	C	100	PASS	AC=611;AF=0.122005;AN=5008;NS=2504;DP=14878;EAS_AF=0.0794;AMR_AF=0.0807;AFR_AF=0.1952;EUR_AF=0.1481;SAS_AF=0.0695;AA=T|||;VT=SNP
7	136724689	rs324664	C	T	100	PASS	AC=4227;AF=0.84405;AN=5008;NS=2504;DP=12847;EAS_AF=0.7579;AMR_AF=0.9063;AFR_AF=0.8457;EUR_AF=0.9443;SAS_AF=0.7832;AA=T|||;VT=SNP
7	136725293	rs76530555	C	G	100	PASS	AC=54;AF=0.0107827;AN=5008;NS=2504;DP=15799;EAS_AF=0.001;AMR_AF=0.0101;AFR_AF=0.0045;EUR_AF=0.0278;SAS_AF=0.0123;AA=C|||;VT=SNP
7	136725847	rs117795217	G	A	100	PASS	AC=62;AF=0.0123802;AN=5008;NS=2504;DP=21134;EAS_AF=0;AMR_AF=0.0216;AFR_AF=0.0053;EUR_AF=0.0328;SAS_AF=0.0072;AA=G|||;VT=SNP
7	136726039	rs138055863	G	A	100	PASS	AC=103;AF=0.0205671;AN=5008;NS=2504;DP=18617;EAS_AF=0.001;AMR_AF=0.0288;AFR_AF=0.0348;EUR_AF=0.0239;SAS_AF=0.0123;AA=G|||;VT=SNP
7	136726041	rs142558748	C	T	100	PASS	AC=63;AF=0.0125799;AN=5008;NS=2504;DP=18718;EAS_AF=0.001;AMR_AF=0.0101;AFR_AF=0.0113;EUR_AF=0.0278;SAS_AF=0.0123;AA=C|||;VT=SNP
7	136726088	rs324665	C	G	100	PASS	AC=4071;AF=0.812899;AN=5008;NS=2504;DP=19251;EAS_AF=0.7589;AMR_AF=0.879;AFR_AF=0.7648;EUR_AF=0.9125;SAS_AF=0.7843;AA=G|||;VT=SNP
7	136726777	rs79699825	G	C	100	PASS	AC=302;AF=0.0603035;AN=5008;NS=2504;DP=16982;EAS_AF=0.0744;AMR_AF=0.0331;AFR_AF=0.093;EUR_AF=0.0497;SAS_AF=0.0317;AA=G|||;VT=SNP
7	136727011	rs116916562	A	G	100	PASS	AC=48;AF=0.00958466;AN=5008;NS=2504;DP=20185;EAS_AF=0;AMR_AF=0.0144;AFR_AF=0.0023;EUR_AF=0.0298;SAS_AF=0.0051;AA=A|||;VT=SNP
7	136727136	rs12113365	C	T	100	PASS	AC=1717;AF=0.342851;AN=5008;NS=2504;DP=17692;EAS_AF=0.0883;AMR_AF=0.3242;AFR_AF=0.4962;EUR_AF=0.5288;SAS_AF=0.2198;AA=T|||;VT=SNP
7	136727451	rs324666	G	A	100	PASS	AC=3957;AF=0.790136;AN=5008;NS=2504;DP=17501;EAS_AF=0.7371;AMR_AF=0.8761;AFR_AF=0.702;EUR_AF=0.9105;SAS_AF=0.7791;AA=A|||;VT=SNP
7	136727525	rs35536027	G	C	100	PASS	AC=1719;AF=0.343251;AN=5008;NS=2504;DP=18459;EAS_AF=0.0883;AMR_AF=0.3242;AFR_AF=0.4962;EUR_AF=0.5298;SAS_AF=0.2209;AA=G|||;VT=SNP
7	136727706	rs117286160	A	G	100	PASS	AC=48;AF=0.00958466;AN=5008;NS=2504;DP=18674;EAS_AF=0;AMR_AF=0.0144;AFR_AF=0.0023;EUR_AF=0.0298;SAS_AF=0.0051;AA=A|||;VT=SNP
7	136727852	rs62487074	T	C	100	PASS	AC=753;AF=0.150359;AN=5008;NS=2504;DP=18605;EAS_AF=0.0129;AMR_AF=0.2262;AFR_AF=0.0416;EUR_AF=0.3698;SAS_AF=0.1595;AA=T|||;VT=SNP
7	136728372	rs324667	T	C	100	PASS	AC=2137;AF=0.426717;AN=5008;NS=2504;DP=17435;EAS_AF=0.6468;AMR_AF=0.5389;AFR_AF=0.1672;EUR_AF=0.3529;SAS_AF=0.547;AA=T|||;VT=SNP
7	136728671	rs79816686	G	C	100	PASS	AC=75;AF=0.014976;AN=5008;NS=2504;DP=19519;EAS_AF=0;AMR_AF=0.0403;AFR_AF=0.003;EUR_AF=0.0348;SAS_AF=0.0082;AA=G|||;VT=SNP
7	136729250	rs76600899	G	A	100	PASS	AC=82;AF=0.0163738;AN=5008;NS=2504;DP=19201;EAS_AF=0;AMR_AF=0.0173;AFR_AF=0.003;EUR_AF=0.0527;SAS_AF=0.0133;AA=G|||;VT=SNP
7	136729422	rs141017136	T	C	100	PASS	AC=63;AF=0.0125799;AN=5008;NS=2504;DP=19832;EAS_AF=0.001;AMR_AF=0.0101;AFR_AF=0.0113;EUR_AF=0.0278;SAS_AF=0.0123;AA=T|||;VT=SNP
7	136729604	rs62487075	T	C	100	PASS	AC=735;AF=0.146765;AN=5008;NS=2504;DP=17157;EAS_AF=0.0129;AMR_AF=0.2219;AFR_AF=0.0295;EUR_AF=0.3658;SAS_AF=0.1646;AA=T|||;VT=SNP
7	136729661	rs12113753	C	T	100	PASS	AC=526;AF=0.105032;AN=5008;NS=2504;DP=17889;EAS_AF=0.001;AMR_AF=0.0793;AFR_AF=0.1974;EUR_AF=0.1491;SAS_AF=0.0603;AA=C|||;VT=SNP
7	136729679	rs17507588	C	T	100	PASS	AC=663;AF=0.132388;AN=5008;NS=2504;DP=17910;EAS_AF=0.0129;AMR_AF=0.2032;AFR_AF=0.0356;EUR_AF=0.331;SAS_AF=0.1319;AA=c|||;VT=SNP
7	136730758	rs444116	T	C	100	PASS	AC=3993;AF=0.797324;AN=5008;NS=2504;DP=15927;EAS_AF=0.7163;AMR_AF=0.9207;AFR_AF=0.6679;EUR_AF=0.9533;SAS_AF=0.8078;AA=C|||;VT=SNP
7	136730763	rs391952	A	G	100	PASS	AC=3993;AF=0.797324;AN=5008;NS=2504;DP=15860;EAS_AF=0.7163;AMR_AF=0.9207;AFR_AF=0.6679;EUR_AF=0.9533;SAS_AF=0.8078;AA=A|||;VT=SNP
7	136731077	rs143996241	C	T	100	PASS	AC=37;AF=0.00738818;AN=5008;NS=2504;DP=16052;EAS_AF=0;AMR_AF=0.0144;AFR_AF=0.0008;EUR_AF=0.0249;SAS_AF=0.001;AA=C|||;VT=SNP
7	136731280	rs78749287	A	C	100	PASS	AC=250;AF=0.0499201;AN=5008;NS=2504;DP=17762;EAS_AF=0.1042;AMR_AF=0.1369;AFR_AF=0.0015;EUR_AF=0.0348;SAS_AF=0.0133;AA=A|||;VT=SNP
7	136732292	rs324668	C	T	100	PASS	AC=1803;AF=0.360024;AN=5008;NS=2504;DP=18161;EAS_AF=0.2956;AMR_AF=0.3905;AFR_AF=0.2005;EUR_AF=0.5318;SAS_AF=0.4438;AA=C|||;VT=SNP
7	136732532	rs146735801	A	C	100	PASS	AC=60;AF=0.0119808;AN=5008;NS=2504;DP=16358;EAS_AF=0.001;AMR_AF=0.0086;AFR_AF=0.003;EUR_AF=0.0338;SAS_AF=0.0153;AA=A|||;VT=SNP
7	136732702	rs117848323	G	A	100	PASS	AC=45;AF=0.00898562;AN=5008;NS=2504;DP=16013;EAS_AF=0;AMR_AF=0.0159;AFR_AF=0.003;EUR_AF=0.0239;SAS_AF=0.0061;AA=G|||;VT=SNP
7	136732759	rs324669	C	T	100	PASS	AC=1719;AF=0.343251;AN=5008;NS=2504;DP=16708;EAS_AF=0.2956;AMR_AF=0.3703;AFR_AF=0.1982;EUR_AF=0.492;SAS_AF=0.4162;AA=C|||;VT=SNP
7	136733228	rs324670	T	C	100	PASS	AC=3922;AF=0.783147;AN=5008;NS=2504;DP=18346;EAS_AF=0.7113;AMR_AF=0.9092;AFR_AF=0.6566;EUR_AF=0.9145;SAS_AF=0.8037;AA=T|||;VT=SNP
7	136733375	rs324671	A	T	100	PASS	AC=3924;AF=0.783546;AN=5008;NS=2504;DP=18215;EAS_AF=0.7113;AMR_AF=0.9092;AFR_AF=0.6573;EUR_AF=0.9155;SAS_AF=0.8037;AA=T|||;VT=SNP
7	136733729	rs324672	A	T	100	PASS	AC=3925;AF=0.783746;AN=5008;NS=2504;DP=19557;EAS_AF=0.7113;AMR_AF=0.9092;AFR_AF=0.6581;EUR_AF=0.9155;SAS_AF=0.8037;AA=T|||;VT=SNP
7	136734655	rs324673	A	T	100	PASS	AC=4319;AF=0.86242;AN=5008;NS=2504;DP=18455;EAS_AF=0.7649;AMR_AF=0.9366;AFR_AF=0.8616;EUR_AF=0.9483;SAS_AF=0.8231;AA=T|||;VT=SNP
7	136735172	rs324674	G	T	100	PASS	AC=1720;AF=0.34345;AN=5008;NS=2504;DP=17148;EAS_AF=0.2956;AMR_AF=0.3689;AFR_AF=0.2005;EUR_AF=0.492;SAS_AF=0.4151;AA=G|||;VT=SNP
7	136735311	rs324675	A	G	100	PASS	AC=4347;AF=0.868011;AN=5008;NS=2504;DP=18564;EAS_AF=0.7669;AMR_AF=0.9366;AFR_AF=0.8616;EUR_AF=0.9513;SAS_AF=0.8466;AA=G|||;VT=SNP
7	136735359	rs75581732	G	A	100	PASS	AC=169;AF=0.033746;AN=5008;NS=2504;DP=20152;EAS_AF=0.005;AMR_AF=0.0749;AFR_AF=0.0038;EUR_AF=0.0557;SAS_AF=0.0521;AA=A|||;VT=SNP
7	136735471	rs78084707	T	C	100	PASS	AC=75;AF=0.014976;AN=5008;NS=2504;DP=20876;EAS_AF=0.001;AMR_AF=0.0101;AFR_AF=0;EUR_AF=0.0318;SAS_AF=0.0358;AA=T|||;VT=SNP
7	136736058	rs151221682	G	T	100	PASS	AC=33;AF=0.00658946;AN=5008;NS=2504;DP=18093;EAS_AF=0;AMR_AF=0.0086;AFR_AF=0.0008;EUR_AF=0.0219;SAS_AF=0.0041;AA=G|||;VT=SNP
7	136737116	rs324676	A	G	100	PASS	AC=3980;AF=0.794728;AN=5008;NS=2504;DP=16997;EAS_AF=0.7143;AMR_AF=0.9193;AFR_AF=0.6657;EUR_AF=0.9483;SAS_AF=0.8057;AA=A|||;VT=SNP
7	136737917	rs77351601	T	C	100	PASS	AC=94;AF=0.01877;AN=5008;NS=2504;DP=14368;EAS_AF=0.001;AMR_AF=0.013;AFR_AF=0.0008;EUR_AF=0.0467;SAS_AF=0.0368;AA=T|||;VT=SNP
7	136738006	rs74528097	C	A	100	PASS	AC=54;AF=0.0107827;AN=5008;NS=2504;DP=16933;EAS_AF=0.001;AMR_AF=0.0072;AFR_AF=0.0083;EUR_AF=0.0249;SAS_AF=0.0123;AA=C|||;VT=SNP
7	136738668	rs324677	C	T	100	PASS	AC=1806;AF=0.360623;AN=5008;NS=2504;DP=15438;EAS_AF=0.2966;AMR_AF=0.3934;AFR_AF=0.2012;EUR_AF=0.5278;SAS_AF=0.4468;AA=C|||;VT=SNP
7	136738817	rs186246235	T	C	100	PASS	AC=23;AF=0.00459265;AN=5008;NS=2504;DP=13617;EAS_AF=0;AMR_AF=0.0058;AFR_AF=0.0015;EUR_AF=0.0139;SAS_AF=0.0031;AA=T|||;VT=SNP
7	136739889	rs76997065	G	A	100	PASS	AC=938;AF=0.1873;AN=5008;NS=2504;DP=14235;EAS_AF=0.3244;AMR_AF=0.3473;AFR_AF=0.0098;EUR_AF=0.1233;SAS_AF=0.2382;AA=G|||;VT=SNP
7	136740623	rs324678	C	T	100	PASS	AC=1862;AF=0.371805;AN=5008;NS=2504;DP=15009;EAS_AF=0.2976;AMR_AF=0.3991;AFR_AF=0.2042;EUR_AF=0.5616;SAS_AF=0.4601;AA=C|||;VT=SNP
7	136741686	rs17168916	A	T	100	PASS	AC=258;AF=0.0515176;AN=5008;NS=2504;DP=17456;EAS_AF=0.001;AMR_AF=0.0317;AFR_AF=0.1021;EUR_AF=0.0586;SAS_AF=0.0419;AA=A|||;VT=SNP
7	136741857	rs17168918	G	A	100	PASS	AC=1100;AF=0.219649;AN=5008;NS=2504;DP=16301;EAS_AF=0.3224;AMR_AF=0.3703;AFR_AF=0.0968;EUR_AF=0.1481;SAS_AF=0.2464;AA=G|||;VT=SNP
7	136742291	rs76873459	G	T	100	PASS	AC=454;AF=0.090655;AN=5008;NS=2504;DP=15434;EAS_AF=0.0536;AMR_AF=0.0447;AFR_AF=0.202;EUR_AF=0.0577;SAS_AF=0.045;AA=G|||;VT=SNP
7	136742384	rs324679	A	G	100	PASS	AC=2211;AF=0.441494;AN=5008;NS=2504;DP=14530;EAS_AF=0.2976;AMR_AF=0.4496;AFR_AF=0.3533;EUR_AF=0.662;SAS_AF=0.4765;AA=A|||;VT=SNP
7	136742485	rs79254063	A	G	100	PASS	AC=457;AF=0.091254;AN=5008;NS=2504;DP=14180;EAS_AF=0.0536;AMR_AF=0.049;AFR_AF=0.2012;EUR_AF=0.0586;SAS_AF=0.045;AA=A|||;VT=SNP
7	136742514	rs324680	C	G	100	PASS	AC=3767;AF=0.752196;AN=5008;NS=2504;DP=14508;EAS_AF=0.6746;AMR_AF=0.8646;AFR_AF=0.6543;EUR_AF=0.8698;SAS_AF=0.7638;AA=G|||;VT=SNP
7	136743480	rs116372302	A	G	100	PASS	AC=120;AF=0.0239617;AN=5008;NS=2504;DP=15716;EAS_AF=0.001;AMR_AF=0.0144;AFR_AF=0.0189;EUR_AF=0.0467;SAS_AF=0.0378;AA=A|||;VT=SNP
7	136744011	rs324681	C	T	100	PASS	AC=1715;AF=0.342452;AN=5008;NS=2504;DP=15629;EAS_AF=0.2956;AMR_AF=0.3703;AFR_AF=0.2012;EUR_AF=0.495;SAS_AF=0.4049;AA=C|||;VT=SNP
7	136744239	rs12532458	G	A	100	PASS	AC=1095;AF=0.21865;AN=5008;NS=2504;DP=15004;EAS_AF=0.3204;AMR_AF=0.3703;AFR_AF=0.0961;EUR_AF=0.1481;SAS_AF=0.2444;AA=G|||;VT=SNP
7	136744954	rs11977730	T	C	100	PASS	AC=546;AF=0.109026;AN=5008;NS=2504;DP=16080;EAS_AF=0.0923;AMR_AF=0.0735;AFR_AF=0.2118;EUR_AF=0.0785;SAS_AF=0.044;AA=T|||;VT=SNP
7	136745346	rs324561	T	C	100	PASS	AC=1862;AF=0.371805;AN=5008;NS=2504;DP=16569;EAS_AF=0.2966;AMR_AF=0.3991;AFR_AF=0.2042;EUR_AF=0.5616;SAS_AF=0.4611;AA=T|||;VT=SNP
7	136745623	rs324562	G	T	100	PASS	AC=1847;AF=0.36881;AN=5008;NS=2504;DP=16020;EAS_AF=0.2966;AMR_AF=0.3991;AFR_AF=0.2035;EUR_AF=0.5616;SAS_AF=0.4468;AA=G|||;VT=SNP
7	136745939	rs324563	A	T	100	PASS	AC=4302;AF=0.859026;AN=5008;NS=2504;DP=15284;EAS_AF=0.7639;AMR_AF=0.9352;AFR_AF=0.8623;EUR_AF=0.9483;SAS_AF=0.8067;AA=T|||;VT=SNP
7	136746054	rs59944674	T	G	100	PASS	AC=980;AF=0.195687;AN=5008;NS=2504;DP=16806;EAS_AF=0.3214;AMR_AF=0.3631;AFR_AF=0.0129;EUR_AF=0.1461;SAS_AF=0.2454;AA=T|||;VT=SNP
7	136746055	rs58410439	C	A	100	PASS	AC=980;AF=0.195687;AN=5008;NS=2504;DP=16853;EAS_AF=0.3214;AMR_AF=0.3631;AFR_AF=0.0129;EUR_AF=0.1461;SAS_AF=0.2454;AA=C|||;VT=SNP
7	136746211	rs138846524	A	G	100	PASS	AC=19;AF=0.00379393;AN=5008;NS=2504;DP=16565;EAS_AF=0;AMR_AF=0.0029;AFR_AF=0.0008;EUR_AF=0.0129;SAS_AF=0.0031;AA=A|||;VT=SNP
7	136746607	rs1455859	A	G	100	PASS	AC=625;AF=0.1248;AN=5008;NS=2504;DP=16841;EAS_AF=0.0923;AMR_AF=0.0937;AFR_AF=0.2133;EUR_AF=0.1133;SAS_AF=0.0726;AA=A|||;VT=SNP
7	136747988	rs117912817	A	G	100	PASS	AC=77;AF=0.0153754;AN=5008;NS=2504;DP=22238;EAS_AF=0;AMR_AF=0.0202;AFR_AF=0.0008;EUR_AF=0.0348;SAS_AF=0.0276;AA=A|||;VT=SNP
7	136748416	rs1593207	C	G	100	PASS	AC=1106;AF=0.220847;AN=5008;NS=2504;DP=20945;EAS_AF=0.3254;AMR_AF=0.3703;AFR_AF=0.0961;EUR_AF=0.1481;SAS_AF=0.2505;AA=C|||;VT=SNP
7	136748481	rs324565	A	G	100	PASS	AC=4508;AF=0.90016;AN=5008;NS=2504;DP=20363;EAS_AF=0.7659;AMR_AF=0.9496;AFR_AF=0.9947;EUR_AF=0.9503;SAS_AF=0.8241;AA=G|||;VT=SNP
7	136749663	rs73160470	C	T	100	PASS	AC=537;AF=0.107228;AN=5008;NS=2504;DP=20098;EAS_AF=0.0903;AMR_AF=0.0735;AFR_AF=0.2073;EUR_AF=0.0785;SAS_AF=0.0429;AA=C|||;VT=SNP
7	136749953	rs6972040	G	A	100	PASS	AC=1635;AF=0.326478;AN=5008;NS=2504;DP=19204;EAS_AF=0.4147;AMR_AF=0.4409;AFR_AF=0.3048;EUR_AF=0.2266;SAS_AF=0.2863;AA=G|||;VT=SNP
7	136750712	rs6972827	A	G	100	PASS	AC=273;AF=0.0545128;AN=5008;NS=2504;DP=21518;EAS_AF=0.001;AMR_AF=0.0331;AFR_AF=0.1059;EUR_AF=0.0666;SAS_AF=0.0429;AA=A|||;VT=SNP
7	136750755	rs62487078	A	C	100	PASS	AC=87;AF=0.0173722;AN=5008;NS=2504;DP=20499;EAS_AF=0;AMR_AF=0.0375;AFR_AF=0.0015;EUR_AF=0.0577;SAS_AF=0.001;AA=A|||;VT=SNP
7	136751386	rs1902281	G	A	100	PASS	AC=1096;AF=0.21885;AN=5008;NS=2504;DP=14849;EAS_AF=0.3234;AMR_AF=0.3689;AFR_AF=0.0961;EUR_AF=0.1481;SAS_AF=0.2434;AA=G|||;VT=SNP
7	136751712	rs73449127	C	T	100	PASS	AC=538;AF=0.107428;AN=5008;NS=2504;DP=17898;EAS_AF=0.0913;AMR_AF=0.072;AFR_AF=0.2073;EUR_AF=0.0785;SAS_AF=0.044;AA=C|||;VT=SNP
7	136751998	rs75643597	G	A	100	PASS	AC=188;AF=0.0375399;AN=5008;NS=2504;DP=18918;EAS_AF=0.0526;AMR_AF=0.0072;AFR_AF=0.0787;EUR_AF=0.0109;SAS_AF=0.0153;AA=A|||;VT=SNP
7	136752635	rs115779603	T	C	100	PASS	AC=188;AF=0.0375399;AN=5008;NS=2504;DP=14052;EAS_AF=0.0526;AMR_AF=0.0072;AFR_AF=0.0787;EUR_AF=0.0109;SAS_AF=0.0153;AA=C|||;VT=SNP
7	136752785	rs10954570	C	T	100	PASS	AC=1825;AF=0.364417;AN=5008;NS=2504;DP=15475;EAS_AF=0.4653;AMR_AF=0.4481;AFR_AF=0.3858;EUR_AF=0.2386;SAS_AF=0.3016;AA=T|||;VT=SNP
7	136753502	rs76065591	C	T	100	PASS	AC=120;AF=0.0239617;AN=5008;NS=2504;DP=15351;EAS_AF=0.001;AMR_AF=0.0144;AFR_AF=0.0189;EUR_AF=0.0467;SAS_AF=0.0378;AA=C|||;VT=SNP
7	136753557	rs77571733	G	A	100	PASS	AC=188;AF=0.0375399;AN=5008;NS=2504;DP=15905;EAS_AF=0.0526;AMR_AF=0.0072;AFR_AF=0.0787;EUR_AF=0.0109;SAS_AF=0.0153;AA=A|||;VT=SNP
7	136753760	rs66783151	T	A	100	PASS	AC=617;AF=0.123203;AN=5008;NS=2504;DP=14900;EAS_AF=0.0923;AMR_AF=0.0937;AFR_AF=0.208;EUR_AF=0.1143;SAS_AF=0.0706;AA=T|||;VT=SNP
7	136753829	rs71541337	T	C	100	PASS	AC=266;AF=0.053115;AN=5008;NS=2504;DP=16934;EAS_AF=0.001;AMR_AF=0.0663;AFR_AF=0.0121;EUR_AF=0.1481;SAS_AF=0.0552;AA=T|||;VT=SNP
7	136754245	rs36078565	C	T	100	PASS	AC=266;AF=0.053115;AN=5008;NS=2504;DP=20549;EAS_AF=0.001;AMR_AF=0.0663;AFR_AF=0.0121;EUR_AF=0.1481;SAS_AF=0.0552;AA=C|||;VT=SNP
7	136754497	rs117875641	C	A	100	PASS	AC=45;AF=0.00898562;AN=5008;NS=2504;DP=18519;EAS_AF=0.001;AMR_AF=0.0072;AFR_AF=0.0015;EUR_AF=0.0249;SAS_AF=0.0123;AA=C|||;VT=SNP
7	136754961	rs78915755	A	G	100	PASS	AC=188;AF=0.0375399;AN=5008;NS=2504;DP=13516;EAS_AF=0.0526;AMR_AF=0.0072;AFR_AF=0.0787;EUR_AF=0.0109;SAS_AF=0.0153;AA=A|||;VT=SNP
7	136754990	rs71541338	T	G	100	PASS	AC=266;AF=0.053115;AN=5008;NS=2504;DP=13960;EAS_AF=0.001;AMR_AF=0.0663;AFR_AF=0.0121;EUR_AF=0.1481;SAS_AF=0.0552;AA=T|||;VT=SNP
7	136755630	rs55665549	A	G	100	PASS	AC=2174;AF=0.434105;AN=5008;NS=2504;DP=18061;EAS_AF=0.4673;AMR_AF=0.536;AFR_AF=0.4009;EUR_AF=0.4205;SAS_AF=0.3865;AA=G|||;VT=SNP
7	136755631	rs55684007	T	A	100	PASS	AC=2175;AF=0.434305;AN=5008;NS=2504;DP=18068;EAS_AF=0.4673;AMR_AF=0.536;AFR_AF=0.4009;EUR_AF=0.4215;SAS_AF=0.3865;AA=A|||;VT=SNP
7	136755894	rs61245367	G	A	100	PASS	AC=1098;AF=0.219249;AN=5008;NS=2504;DP=20858;EAS_AF=0.3214;AMR_AF=0.3703;AFR_AF=0.0976;EUR_AF=0.1481;SAS_AF=0.2444;AA=G|||;VT=SNP
7	136756770	rs11772948	T	C	100	PASS	AC=135;AF=0.0269569;AN=5008;NS=2504;DP=12082;EAS_AF=0.001;AMR_AF=0.0288;AFR_AF=0.0038;EUR_AF=0.0666;SAS_AF=0.0429;AA=T|||;VT=SNP
7	136757181	rs77334193	T	C	100	PASS	AC=45;AF=0.00898562;AN=5008;NS=2504;DP=13689;EAS_AF=0;AMR_AF=0.0159;AFR_AF=0.003;EUR_AF=0.0239;SAS_AF=0.0061;AA=T|||;VT=SNP
7	136757642	rs2161860	G	A	100	PASS	AC=537;AF=0.107228;AN=5008;NS=2504;DP=14285;EAS_AF=0.0903;AMR_AF=0.072;AFR_AF=0.208;EUR_AF=0.0785;SAS_AF=0.0429;AA=G|||;VT=SNP
7	136758210	rs62487079	T	A	100	PASS	AC=29;AF=0.00579073;AN=5008;NS=2504;DP=20788;EAS_AF=0;AMR_AF=0.0014;AFR_AF=0.0008;EUR_AF=0.0268;SAS_AF=0;AA=T|||;VT=SNP
7	136758447	rs324567	G	A	100	PASS	AC=1716;AF=0.342652;AN=5008;NS=2504;DP=20573;EAS_AF=0.2956;AMR_AF=0.3732;AFR_AF=0.2005;EUR_AF=0.494;SAS_AF=0.4059;AA=G|||;VT=SNP
7	136758789	rs12673281	G	A	100	PASS	AC=1105;AF=0.220647;AN=5008;NS=2504;DP=18932;EAS_AF=0.3234;AMR_AF=0.3718;AFR_AF=0.0998;EUR_AF=0.1481;SAS_AF=0.2454;AA=G|||;VT=SNP
7	136761961	rs324568	T	C	100	PASS	AC=1868;AF=0.373003;AN=5008;NS=2504;DP=19017;EAS_AF=0.2966;AMR_AF=0.402;AFR_AF=0.205;EUR_AF=0.5616;SAS_AF=0.4642;AA=T|||;VT=SNP
7	136762206	rs35681063	T	C	100	PASS	AC=265;AF=0.0529153;AN=5008;NS=2504;DP=18200;EAS_AF=0.001;AMR_AF=0.0648;AFR_AF=0.0121;EUR_AF=0.1481;SAS_AF=0.0552;AA=T|||;VT=SNP
7	136762819	rs1378648	C	T	100	PASS	AC=611;AF=0.122005;AN=5008;NS=2504;DP=16580;EAS_AF=0.0893;AMR_AF=0.0735;AFR_AF=0.264;EUR_AF=0.0785;SAS_AF=0.0429;AA=C|||;VT=SNP
7	136763095	rs324569	A	G	100	PASS	AC=4323;AF=0.863219;AN=5008;NS=2504;DP=21199;EAS_AF=0.7669;AMR_AF=0.9366;AFR_AF=0.8631;EUR_AF=0.9483;SAS_AF=0.8231;AA=G|||;VT=SNP
7	136763333	rs117992178	A	G	100	PASS	AC=140;AF=0.0279553;AN=5008;NS=2504;DP=18972;EAS_AF=0.001;AMR_AF=0.0303;AFR_AF=0.0061;EUR_AF=0.0676;SAS_AF=0.0429;AA=A|||;VT=SNP
7	136764145	rs324570	C	T	100	PASS	AC=1706;AF=0.340655;AN=5008;NS=2504;DP=18277;EAS_AF=0.2946;AMR_AF=0.3703;AFR_AF=0.2012;EUR_AF=0.493;SAS_AF=0.3988;AA=C|||;VT=SNP
7	136764365	rs112603686	C	A	100	PASS	AC=264;AF=0.0527157;AN=5008;NS=2504;DP=15958;EAS_AF=0.001;AMR_AF=0.0648;AFR_AF=0.0113;EUR_AF=0.1481;SAS_AF=0.0552;AA=C|||;VT=SNP
7	136764811	rs11971576	A	G	100	PASS	AC=1115;AF=0.222644;AN=5008;NS=2504;DP=18453;EAS_AF=0.3274;AMR_AF=0.3732;AFR_AF=0.0817;EUR_AF=0.1581;SAS_AF=0.2648;AA=A|||;VT=SNP
7	136764915	rs11771501	T	C	100	PASS	AC=953;AF=0.190296;AN=5008;NS=2504;DP=17143;EAS_AF=0.3274;AMR_AF=0.3516;AFR_AF=0.0106;EUR_AF=0.1233;SAS_AF=0.2464;AA=T|||;VT=SNP
7	136765453	rs324571	A	G	100	PASS	AC=4193;AF=0.83726;AN=5008;NS=2504;DP=17869;EAS_AF=0.7659;AMR_AF=0.9265;AFR_AF=0.7716;EUR_AF=0.9483;SAS_AF=0.8221;AA=G|||;VT=SNP
7	136765572	rs324572	T	C	100	PASS	AC=4196;AF=0.837859;AN=5008;NS=2504;DP=21537;EAS_AF=0.7659;AMR_AF=0.9294;AFR_AF=0.7731;EUR_AF=0.9473;SAS_AF=0.8221;AA=C|||;VT=SNP
7	136766773	rs73160479	C	T	100	PASS	AC=167;AF=0.0333466;AN=5008;NS=2504;DP=19041;EAS_AF=0;AMR_AF=0.0562;AFR_AF=0.0136;EUR_AF=0.0775;SAS_AF=0.0327;AA=C|||;VT=SNP
7	136768185	rs78469892	A	G	100	PASS	AC=194;AF=0.038738;AN=5008;NS=2504;DP=18958;EAS_AF=0.001;AMR_AF=0.0346;AFR_AF=0.0446;EUR_AF=0.0676;SAS_AF=0.0429;AA=A|||;VT=SNP
7	136768535	rs13223489	T	C	100	PASS	AC=265;AF=0.0529153;AN=5008;NS=2504;DP=14193;EAS_AF=0.001;AMR_AF=0.0663;AFR_AF=0.0113;EUR_AF=0.1481;SAS_AF=0.0552;AA=T|||;VT=SNP
7	136769657	rs1834165	C	G	100	PASS	AC=3285;AF=0.65595;AN=5008;NS=2504;DP=17336;EAS_AF=0.7044;AMR_AF=0.6297;AFR_AF=0.798;EUR_AF=0.498;SAS_AF=0.5951;AA=G|||;VT=SNP
7	136770267	rs118069292	C	T	100	PASS	AC=45;AF=0.00898562;AN=5008;NS=2504;DP=17676;EAS_AF=0;AMR_AF=0.0159;AFR_AF=0.003;EUR_AF=0.0239;SAS_AF=0.0061;AA=C|||;VT=SNP
7	136770849	rs918974	A	G	100	PASS	AC=3279;AF=0.654752;AN=5008;NS=2504;DP=15621;EAS_AF=0.7044;AMR_AF=0.6311;AFR_AF=0.7927;EUR_AF=0.498;SAS_AF=0.5951;AA=T|||;VT=SNP
7	136771045	rs28562122	G	T	100	PASS	AC=683;AF=0.136382;AN=5008;NS=2504;DP=16327;EAS_AF=0.2321;AMR_AF=0.0634;AFR_AF=0.1362;EUR_AF=0.0517;SAS_AF=0.1769;AA=G|||;VT=SNP
7	136772275	rs1345934	A	G	100	PASS	AC=2075;AF=0.414337;AN=5008;NS=2504;DP=15639;EAS_AF=0.5546;AMR_AF=0.4741;AFR_AF=0.3419;EUR_AF=0.2614;SAS_AF=0.4826;AA=A|||;VT=SNP
7	136772465	rs67870824	T	G	100	PASS	AC=623;AF=0.124401;AN=5008;NS=2504;DP=14499;EAS_AF=0.0972;AMR_AF=0.0749;AFR_AF=0.2655;EUR_AF=0.0795;SAS_AF=0.0429;AA=T|||;VT=SNP
7	136773307	rs77303940	T	C	100	PASS	AC=145;AF=0.0289537;AN=5008;NS=2504;DP=13116;EAS_AF=0.001;AMR_AF=0.0303;AFR_AF=0.0106;EUR_AF=0.0666;SAS_AF=0.0429;AA=T|||;VT=SNP
7	136774626	rs145541568	A	G	100	PASS	AC=19;AF=0.00379393;AN=5008;NS=2504;DP=13648;EAS_AF=0;AMR_AF=0.0072;AFR_AF=0.0008;EUR_AF=0.0119;SAS_AF=0.001;AA=A|||;VT=SNP
7	136775188	rs34649110	A	G	100	PASS	AC=265;AF=0.0529153;AN=5008;NS=2504;DP=17491;EAS_AF=0.001;AMR_AF=0.0663;AFR_AF=0.0113;EUR_AF=0.1481;SAS_AF=0.0552;AA=A|||;VT=SNP
7	136775447	rs34634747	G	A	100	PASS	AC=266;AF=0.053115;AN=5008;NS=2504;DP=18854;EAS_AF=0.001;AMR_AF=0.0663;AFR_AF=0.0113;EUR_AF=0.1491;SAS_AF=0.0552;AA=G|||;VT=SNP
7	136775451	rs35568948	C	T	100	PASS	AC=266;AF=0.053115;AN=5008;NS=2504;DP=18814;EAS_AF=0.001;AMR_AF=0.0663;AFR_AF=0.0113;EUR_AF=0.1491;SAS_AF=0.0552;AA=C|||;VT=SNP
7	136775912	rs11773454	G	A	100	PASS	AC=1108;AF=0.221246;AN=5008;NS=2504;DP=19797;EAS_AF=0.3155;AMR_AF=0.3703;AFR_AF=0.1097;EUR_AF=0.1481;SAS_AF=0.2444;AA=G|||;VT=SNP
7	136776274	rs13246547	G	A	100	PASS	AC=265;AF=0.0529153;AN=5008;NS=2504;DP=18726;EAS_AF=0.001;AMR_AF=0.0663;AFR_AF=0.0113;EUR_AF=0.1481;SAS_AF=0.0552;AA=G|||;VT=SNP
7	136776367	rs79574641	T	C	100	PASS	AC=1020;AF=0.203674;AN=5008;NS=2504;DP=15993;EAS_AF=0.3165;AMR_AF=0.366;AFR_AF=0.0408;EUR_AF=0.1481;SAS_AF=0.2495;AA=T|||;VT=SNP
7	136776635	rs73727803	C	T	100	PASS	AC=1110;AF=0.221645;AN=5008;NS=2504;DP=18856;EAS_AF=0.3165;AMR_AF=0.3703;AFR_AF=0.1089;EUR_AF=0.1481;SAS_AF=0.2464;AA=C|||;VT=SNP
7	136776977	rs74640961	A	G	100	PASS	AC=265;AF=0.0529153;AN=5008;NS=2504;DP=16861;EAS_AF=0.001;AMR_AF=0.0663;AFR_AF=0.0113;EUR_AF=0.1481;SAS_AF=0.0552;AA=A|||;VT=SNP
7	136777300	rs117939516	G	T	100	PASS	AC=59;AF=0.0117812;AN=5008;NS=2504;DP=14736;EAS_AF=0.001;AMR_AF=0.0086;AFR_AF=0.0113;EUR_AF=0.0249;SAS_AF=0.0123;AA=G|||;VT=SNP
7	136777605	rs34093134	T	C	100	PASS	AC=265;AF=0.0529153;AN=5008;NS=2504;DP=15696;EAS_AF=0.001;AMR_AF=0.0663;AFR_AF=0.0113;EUR_AF=0.1481;SAS_AF=0.0552;AA=T|||;VT=SNP
7	136777777	rs73160485	G	A	100	PASS	AC=103;AF=0.0205671;AN=5008;NS=2504;DP=17586;EAS_AF=0;AMR_AF=0.0461;AFR_AF=0.003;EUR_AF=0.0616;SAS_AF=0.0051;AA=G|||;VT=SNP
7	136778107	rs67526215	C	A	100	PASS	AC=542;AF=0.108227;AN=5008;NS=2504;DP=20387;EAS_AF=0.0972;AMR_AF=0.0735;AFR_AF=0.2042;EUR_AF=0.0795;SAS_AF=0.044;AA=C|||;VT=SNP
7	136778579	rs1424545	C	T	100	PASS	AC=923;AF=0.184305;AN=5008;NS=2504;DP=19460;EAS_AF=0.3105;AMR_AF=0.3487;AFR_AF=0.0106;EUR_AF=0.1233;SAS_AF=0.2352;AA=T|||;VT=SNP
7	136779028	rs1834168	G	A	100	PASS	AC=2761;AF=0.551318;AN=5008;NS=2504;DP=19225;EAS_AF=0.6994;AMR_AF=0.5403;AFR_AF=0.6377;EUR_AF=0.325;SAS_AF=0.5225;AA=A|||;VT=SNP
7	136780567	rs67888910	C	T	100	PASS	AC=544;AF=0.108626;AN=5008;NS=2504;DP=17667;EAS_AF=0.0972;AMR_AF=0.0749;AFR_AF=0.205;EUR_AF=0.0795;SAS_AF=0.044;AA=C|||;VT=SNP
7	136780883	rs10242429	C	G	100	PASS	AC=716;AF=0.142971;AN=5008;NS=2504;DP=18441;EAS_AF=0.2361;AMR_AF=0.0648;AFR_AF=0.1452;EUR_AF=0.0517;SAS_AF=0.1933;AA=C|||;VT=SNP
7	136782678	rs11974868	T	C	100	PASS	AC=31;AF=0.0061901;AN=5008;NS=2504;DP=16452;EAS_AF=0;AMR_AF=0.0115;AFR_AF=0.0015;EUR_AF=0.0169;SAS_AF=0.0041;AA=T|||;VT=SNP
7	136782819	rs11761344	C	T	100	PASS	AC=1102;AF=0.220048;AN=5008;NS=2504;DP=17361;EAS_AF=0.3105;AMR_AF=0.3689;AFR_AF=0.1089;EUR_AF=0.1481;SAS_AF=0.2454;AA=C|||;VT=SNP
7	136782869	rs10215757	A	G	100	PASS	AC=2709;AF=0.540935;AN=5008;NS=2504;DP=16852;EAS_AF=0.6964;AMR_AF=0.5202;AFR_AF=0.671;EUR_AF=0.2903;SAS_AF=0.4775;AA=G|||;VT=SNP
7	136782870	rs10215396	T	G	100	PASS	AC=2709;AF=0.540935;AN=5008;NS=2504;DP=16868;EAS_AF=0.6964;AMR_AF=0.5202;AFR_AF=0.671;EUR_AF=0.2903;SAS_AF=0.4775;AA=G|||;VT=SNP
7	136783116	rs73449145	A	G	100	PASS	AC=545;AF=0.108826;AN=5008;NS=2504;DP=14940;EAS_AF=0.0982;AMR_AF=0.0735;AFR_AF=0.205;EUR_AF=0.0805;SAS_AF=0.044;AA=A|||;VT=SNP
7	136783444	rs10081199	C	T	100	PASS	AC=676;AF=0.134984;AN=5008;NS=2504;DP=18882;EAS_AF=0.2401;AMR_AF=0.0663;AFR_AF=0.1437;EUR_AF=0.0517;SAS_AF=0.1493;AA=C|||;VT=SNP
7	136783509	rs10081306	A	G	100	PASS	AC=712;AF=0.142173;AN=5008;NS=2504;DP=19589;EAS_AF=0.2401;AMR_AF=0.0648;AFR_AF=0.1384;EUR_AF=0.0517;SAS_AF=0.1943;AA=A|||;VT=SNP
7	136784642	rs35319640	A	G	100	PASS	AC=266;AF=0.053115;AN=5008;NS=2504;DP=16837;EAS_AF=0.001;AMR_AF=0.0677;AFR_AF=0.0113;EUR_AF=0.1481;SAS_AF=0.0552;AA=A|||;VT=SNP
7	136784738	rs115018775	C	T	100	PASS	AC=37;AF=0.00738818;AN=5008;NS=2504;DP=18181;EAS_AF=0;AMR_AF=0.0231;AFR_AF=0;EUR_AF=0.0209;SAS_AF=0;AA=C|||;VT=SNP
7	136785275	rs73727805	C	T	100	PASS	AC=1135;AF=0.226637;AN=5008;NS=2504;DP=14738;EAS_AF=0.3135;AMR_AF=0.3703;AFR_AF=0.1089;EUR_AF=0.1481;SAS_AF=0.2751;AA=C|||;VT=SNP
7	136786154	rs10270820	A	T	100	PASS	AC=3025;AF=0.604034;AN=5008;NS=2504;DP=14425;EAS_AF=0.7034;AMR_AF=0.5648;AFR_AF=0.7829;EUR_AF=0.3579;SAS_AF=0.5409;AA=T|||;VT=SNP
7	136786493	rs191887052	T	G	100	PASS	AC=77;AF=0.0153754;AN=5008;NS=2504;DP=11765;EAS_AF=0;AMR_AF=0.0202;AFR_AF=0.0008;EUR_AF=0.0348;SAS_AF=0.0276;AA=-|||;VT=SNP
7	136788099	rs147590174	C	T	100	PASS	AC=38;AF=0.00758786;AN=5008;NS=2504;DP=19303;EAS_AF=0;AMR_AF=0.0159;AFR_AF=0.0008;EUR_AF=0.0089;SAS_AF=0.0174;AA=C|||;VT=SNP
7	136788289	rs112393014	C	G	100	PASS	AC=20;AF=0.00399361;AN=5008;NS=2504;DP=17868;EAS_AF=0;AMR_AF=0.0072;AFR_AF=0.0015;EUR_AF=0.0109;SAS_AF=0.002;AA=C|||;VT=SNP
7	136788526	rs73449156	G	T	100	PASS	AC=539;AF=0.107628;AN=5008;NS=2504;DP=17621;EAS_AF=0.0972;AMR_AF=0.0735;AFR_AF=0.202;EUR_AF=0.0795;SAS_AF=0.044;AA=G|||;VT=SNP
7	136788885	rs111977588	G	C	100	PASS	AC=543;AF=0.108427;AN=5008;NS=2504;DP=18304;EAS_AF=0.0972;AMR_AF=0.0735;AFR_AF=0.2027;EUR_AF=0.0805;SAS_AF=0.046;AA=G|||;VT=SNP
7	136789149	rs7798221	C	A	100	PASS	AC=3203;AF=0.639577;AN=5008;NS=2504;DP=22466;EAS_AF=0.7034;AMR_AF=0.6254;AFR_AF=0.7398;EUR_AF=0.498;SAS_AF=0.5941;AA=A|||;VT=SNP
7	136789404	rs12375109	T	G	100	PASS	AC=265;AF=0.0529153;AN=5008;NS=2504;DP=22474;EAS_AF=0.001;AMR_AF=0.0663;AFR_AF=0.0113;EUR_AF=0.1481;SAS_AF=0.0552;AA=T|||;VT=SNP
7	136790449	rs10228919	A	C	100	PASS	AC=418;AF=0.0834665;AN=5008;NS=2504;DP=18348;EAS_AF=0.003;AMR_AF=0.0749;AFR_AF=0.118;EUR_AF=0.1511;SAS_AF=0.0562;AA=a|||;VT=SNP
7	136791143	rs151331733	G	T	100	PASS	AC=44;AF=0.00878594;AN=5008;NS=2504;DP=21572;EAS_AF=0.001;AMR_AF=0.0101;AFR_AF=0.0015;EUR_AF=0.0199;SAS_AF=0.0143;AA=G|||;VT=SNP
7	136791653	rs144489029	C	T	100	PASS	AC=31;AF=0.0061901;AN=5008;NS=2504;DP=19480;EAS_AF=0;AMR_AF=0.0101;AFR_AF=0;EUR_AF=0.0189;SAS_AF=0.0051;AA=C|||;VT=SNP
7	136791921	rs7786084	A	G	100	PASS	AC=2967;AF=0.592452;AN=5008;NS=2504;DP=19242;EAS_AF=0.7024;AMR_AF=0.5533;AFR_AF=0.7791;EUR_AF=0.325;SAS_AF=0.5297;AA=A|||;VT=SNP
7	136792018	rs7786241	A	G	100	PASS	AC=1009;AF=0.201478;AN=5008;NS=2504;DP=20072;EAS_AF=0.3204;AMR_AF=0.3559;AFR_AF=0.0129;EUR_AF=0.1531;SAS_AF=0.274;AA=A|||;VT=SNP
7	136792260	rs28810425	A	G	100	PASS	AC=707;AF=0.141174;AN=5008;NS=2504;DP=20118;EAS_AF=0.2351;AMR_AF=0.0634;AFR_AF=0.1384;EUR_AF=0.0517;SAS_AF=0.1953;AA=A|||;VT=SNP
7	136792771	rs28590034	T	A	100	PASS	AC=763;AF=0.152356;AN=5008;NS=2504;DP=21488;EAS_AF=0.2381;AMR_AF=0.072;AFR_AF=0.1475;EUR_AF=0.0765;SAS_AF=0.2055;AA=T|||;VT=SNP
7	136792935	rs10277738	A	G	100	PASS	AC=272;AF=0.0543131;AN=5008;NS=2504;DP=16411;EAS_AF=0;AMR_AF=0.013;AFR_AF=0.1717;EUR_AF=0.0119;SAS_AF=0.0245;AA=G|||;VT=SNP
7	136792965	rs10248590	G	A	100	PASS	AC=259;AF=0.0517173;AN=5008;NS=2504;DP=17689;EAS_AF=0;AMR_AF=0.013;AFR_AF=0.171;EUR_AF=0.0119;SAS_AF=0.0123;AA=A|||;VT=SNP
7	136793163	rs73727808	A	G	100	PASS	AC=925;AF=0.184704;AN=5008;NS=2504;DP=15941;EAS_AF=0.2907;AMR_AF=0.0764;AFR_AF=0.2231;EUR_AF=0.0775;SAS_AF=0.2106;AA=A|||;VT=SNP
7	136793322	rs117927121	C	T	100	PASS	AC=20;AF=0.00399361;AN=5008;NS=2504;DP=15312;EAS_AF=0;AMR_AF=0.0043;AFR_AF=0.0008;EUR_AF=0.0129;SAS_AF=0.0031;AA=C|||;VT=SNP
7	136793350	rs7792052	C	T	100	PASS	AC=2823;AF=0.563698;AN=5008;NS=2504;DP=15760;EAS_AF=0.7024;AMR_AF=0.5331;AFR_AF=0.7012;EUR_AF=0.3141;SAS_AF=0.5133;AA=T|||;VT=SNP
7	136794060	rs12674354	A	G	100	PASS	AC=1075;AF=0.214657;AN=5008;NS=2504;DP=18249;EAS_AF=0.3085;AMR_AF=0.353;AFR_AF=0.1135;EUR_AF=0.1332;SAS_AF=0.2403;AA=A|||;VT=SNP
7	136794116	rs7796601	A	G	100	PASS	AC=3252;AF=0.649361;AN=5008;NS=2504;DP=18128;EAS_AF=0.6974;AMR_AF=0.6023;AFR_AF=0.8238;EUR_AF=0.4602;SAS_AF=0.592;AA=G|||;VT=SNP
7	136794126	rs77369486	G	A	100	PASS	AC=883;AF=0.176318;AN=5008;NS=2504;DP=18315;EAS_AF=0.0942;AMR_AF=0.1037;AFR_AF=0.4024;EUR_AF=0.1143;SAS_AF=0.0706;AA=G|||;VT=SNP
7	136794262	rs7779968	T	C	100	PASS	AC=2557;AF=0.510583;AN=5008;NS=2504;DP=17555;EAS_AF=0.6954;AMR_AF=0.5159;AFR_AF=0.5098;EUR_AF=0.2982;SAS_AF=0.5358;AA=T|||;VT=SNP
7	136794450	rs58899571	G	A	100	PASS	AC=822;AF=0.164137;AN=5008;NS=2504;DP=17264;EAS_AF=0.2897;AMR_AF=0.0735;AFR_AF=0.1596;EUR_AF=0.0765;SAS_AF=0.1953;AA=g|||;VT=SNP
7	136794621	rs118057761	A	G	100	PASS	AC=39;AF=0.00778754;AN=5008;NS=2504;DP=17656;EAS_AF=0;AMR_AF=0.0086;AFR_AF=0.0023;EUR_AF=0.0249;SAS_AF=0.0051;AA=A|||;VT=SNP
7	136794884	rs16874907	A	G	100	PASS	AC=1392;AF=0.277955;AN=5008;NS=2504;DP=19042;EAS_AF=0.3413;AMR_AF=0.4121;AFR_AF=0.2141;EUR_AF=0.2058;SAS_AF=0.2781;AA=G|||;VT=SNP
7	136795776	rs10260814	G	A	100	PASS	AC=2903;AF=0.579673;AN=5008;NS=2504;DP=12355;EAS_AF=0.6617;AMR_AF=0.5562;AFR_AF=0.7564;EUR_AF=0.3648;SAS_AF=0.4939;AA=G|||;VT=SNP
7	136796004	rs139800952	G	T	100	PASS	AC=37;AF=0.00738818;AN=5008;NS=2504;DP=14760;EAS_AF=0;AMR_AF=0.0159;AFR_AF=0.0008;EUR_AF=0.0089;SAS_AF=0.0164;AA=G|||;VT=SNP
7	136797021	rs10954573	G	A	100	PASS	AC=1033;AF=0.20627;AN=5008;NS=2504;DP=17827;EAS_AF=0.2986;AMR_AF=0.3473;AFR_AF=0.1233;EUR_AF=0.1044;SAS_AF=0.228;AA=G|||;VT=SNP
7	136797182	rs2113886	A	G	100	PASS	AC=3856;AF=0.769968;AN=5008;NS=2504;DP=16780;EAS_AF=0.7222;AMR_AF=0.7968;AFR_AF=0.8767;EUR_AF=0.7326;SAS_AF=0.6943;AA=G|||;VT=SNP
7	136797673	rs10236411	A	G	100	PASS	AC=2901;AF=0.579273;AN=5008;NS=2504;DP=16560;EAS_AF=0.6607;AMR_AF=0.5548;AFR_AF=0.7564;EUR_AF=0.3658;SAS_AF=0.4928;AA=A|||;VT=SNP
7	136798023	rs1972683	C	A	100	PASS	AC=681;AF=0.135982;AN=5008;NS=2504;DP=18174;EAS_AF=0.2351;AMR_AF=0.062;AFR_AF=0.1528;EUR_AF=0.0527;SAS_AF=0.1493;AA=C|||;VT=SNP
7	136798141	rs73160493	A	G	100	PASS	AC=192;AF=0.0383387;AN=5008;NS=2504;DP=19465;EAS_AF=0.001;AMR_AF=0.0562;AFR_AF=0.0386;EUR_AF=0.0656;SAS_AF=0.0358;AA=A|||;VT=SNP
7	136798166	rs1035688	A	C	100	PASS	AC=2993;AF=0.597644;AN=5008;NS=2504;DP=19543;EAS_AF=0.6607;AMR_AF=0.5591;AFR_AF=0.82;EUR_AF=0.3658;SAS_AF=0.498;AA=C|||;VT=SNP
7	136798427	rs1964318	G	A	100	PASS	AC=2830;AF=0.565096;AN=5008;NS=2504;DP=17647;EAS_AF=0.6101;AMR_AF=0.5519;AFR_AF=0.7496;EUR_AF=0.3658;SAS_AF=0.4836;AA=G|||;VT=SNP
7	136798768	rs1035686	C	A	100	PASS	AC=2829;AF=0.564896;AN=5008;NS=2504;DP=13013;EAS_AF=0.6101;AMR_AF=0.5519;AFR_AF=0.7489;EUR_AF=0.3658;SAS_AF=0.4836;AA=A|||;VT=SNP
7	136799442	rs10244436	A	G	100	PASS	AC=2991;AF=0.597244;AN=5008;NS=2504;DP=13938;EAS_AF=0.6637;AMR_AF=0.5576;AFR_AF=0.8192;EUR_AF=0.3658;SAS_AF=0.4949;AA=A|||;VT=SNP
7	136799443	rs10273993	C	T	100	PASS	AC=2991;AF=0.597244;AN=5008;NS=2504;DP=13973;EAS_AF=0.6637;AMR_AF=0.5576;AFR_AF=0.8192;EUR_AF=0.3658;SAS_AF=0.4949;AA=T|||;VT=SNP
7	136799583	rs10274449	G	A	100	PASS	AC=2856;AF=0.570288;AN=5008;NS=2504;DP=15097;EAS_AF=0.6131;AMR_AF=0.5519;AFR_AF=0.7663;EUR_AF=0.3658;SAS_AF=0.4847;AA=A|||;VT=SNP
7	136799603	rs12539396	C	T	100	PASS	AC=982;AF=0.196086;AN=5008;NS=2504;DP=14905;EAS_AF=0.3036;AMR_AF=0.3429;AFR_AF=0.084;EUR_AF=0.1044;SAS_AF=0.227;AA=C|||;VT=SNP
7	136800071	rs1425074	A	T	100	PASS	AC=2859;AF=0.570887;AN=5008;NS=2504;DP=16966;EAS_AF=0.6121;AMR_AF=0.5922;AFR_AF=0.7163;EUR_AF=0.4046;SAS_AF=0.4877;AA=A|||;VT=SNP
7	136800234	rs28452179	G	A	100	PASS	AC=1159;AF=0.23143;AN=5008;NS=2504;DP=16716;EAS_AF=0.3125;AMR_AF=0.3948;AFR_AF=0.146;EUR_AF=0.1431;SAS_AF=0.2382;AA=G|||;VT=SNP
7	136800240	rs35609374	A	C	100	PASS	AC=341;AF=0.0680911;AN=5008;NS=2504;DP=16749;EAS_AF=0.001;AMR_AF=0.0519;AFR_AF=0.1051;EUR_AF=0.1342;SAS_AF=0.0307;AA=C|||;VT=SNP
7	136800486	rs1425073	A	G	100	PASS	AC=1925;AF=0.384385;AN=5008;NS=2504;DP=15612;EAS_AF=0.3393;AMR_AF=0.3905;AFR_AF=0.2012;EUR_AF=0.5646;SAS_AF=0.4888;AA=A|||;VT=SNP
7	136800727	rs4732241	A	G	100	PASS	AC=1998;AF=0.398962;AN=5008;NS=2504;DP=15897;EAS_AF=0.3383;AMR_AF=0.3559;AFR_AF=0.3464;EUR_AF=0.5109;SAS_AF=0.4479;AA=G|||;VT=SNP
7	136800833	rs11560399	C	T	100	PASS	AC=768;AF=0.153355;AN=5008;NS=2504;DP=15278;EAS_AF=0.3145;AMR_AF=0.0605;AFR_AF=0.1339;EUR_AF=0.0517;SAS_AF=0.184;AA=C|||;VT=SNP
7	136800945	rs146154544	C	T	100	PASS	AC=94;AF=0.01877;AN=5008;NS=2504;DP=16301;EAS_AF=0;AMR_AF=0.0259;AFR_AF=0.0023;EUR_AF=0.0507;SAS_AF=0.0225;AA=C|||;VT=SNP
7	136801091	rs72611529	T	C	100	PASS	AC=945;AF=0.188698;AN=5008;NS=2504;DP=18208;EAS_AF=0.2927;AMR_AF=0.3703;AFR_AF=0.0076;EUR_AF=0.1252;SAS_AF=0.2628;AA=T|||;VT=SNP
7	136801446	rs1364717	G	A	100	PASS	AC=2811;AF=0.561302;AN=5008;NS=2504;DP=17798;EAS_AF=0.6825;AMR_AF=0.5447;AFR_AF=0.6596;EUR_AF=0.3618;SAS_AF=0.5204;AA=A|||;VT=SNP
7	136801564	rs4391352	T	C	100	PASS	AC=771;AF=0.153954;AN=5008;NS=2504;DP=16062;EAS_AF=0.0437;AMR_AF=0.0922;AFR_AF=0.3101;EUR_AF=0.174;SAS_AF=0.0798;AA=T|||;VT=SNP
7	136801830	rs1425072	C	T	100	PASS	AC=2814;AF=0.561901;AN=5008;NS=2504;DP=16068;EAS_AF=0.6825;AMR_AF=0.5447;AFR_AF=0.6611;EUR_AF=0.3618;SAS_AF=0.5215;AA=T|||;VT=SNP
7	136802236	rs7793805	T	C	100	PASS	AC=2818;AF=0.5627;AN=5008;NS=2504;DP=17525;EAS_AF=0.6825;AMR_AF=0.5461;AFR_AF=0.6611;EUR_AF=0.3628;SAS_AF=0.5235;AA=T|||;VT=SNP
7	136802247	rs7810614	C	A	100	PASS	AC=1909;AF=0.38119;AN=5008;NS=2504;DP=17370;EAS_AF=0.5992;AMR_AF=0.4438;AFR_AF=0.289;EUR_AF=0.1889;SAS_AF=0.4346;AA=C|||;VT=SNP
7	136802344	rs7793972	T	C	100	PASS	AC=2818;AF=0.5627;AN=5008;NS=2504;DP=17220;EAS_AF=0.6825;AMR_AF=0.5461;AFR_AF=0.6611;EUR_AF=0.3628;SAS_AF=0.5235;AA=C|||;VT=SNP
7	136802580	rs142342363	A	G	100	PASS	AC=23;AF=0.00459265;AN=5008;NS=2504;DP=16288;EAS_AF=0;AMR_AF=0.0043;AFR_AF=0.0023;EUR_AF=0.0139;SAS_AF=0.0031;AA=A|||;VT=SNP
7	136803015	rs1582676	T	G	100	PASS	AC=794;AF=0.158546;AN=5008;NS=2504;DP=13313;EAS_AF=0.0437;AMR_AF=0.0965;AFR_AF=0.3245;EUR_AF=0.174;SAS_AF=0.0808;AA=T|||;VT=SNP
7	136803025	rs35738806	T	A	100	PASS	AC=1811;AF=0.361621;AN=5008;NS=2504;DP=13347;EAS_AF=0.3165;AMR_AF=0.389;AFR_AF=0.1573;EUR_AF=0.5616;SAS_AF=0.4591;AA=T|||;VT=SNP
7	136804676	rs1477525	A	G	100	PASS	AC=2797;AF=0.558506;AN=5008;NS=2504;DP=20573;EAS_AF=0.6825;AMR_AF=0.5403;AFR_AF=0.6483;EUR_AF=0.3628;SAS_AF=0.5235;AA=A|||;VT=SNP
7	136804753	rs1364716	T	C	100	PASS	AC=831;AF=0.165935;AN=5008;NS=2504;DP=18571;EAS_AF=0.0833;AMR_AF=0.0965;AFR_AF=0.3154;EUR_AF=0.174;SAS_AF=0.09;AA=T|||;VT=SNP
7	136804948	rs1477524	A	G	100	PASS	AC=2796;AF=0.558307;AN=5008;NS=2504;DP=17772;EAS_AF=0.6825;AMR_AF=0.5403;AFR_AF=0.6483;EUR_AF=0.3628;SAS_AF=0.5225;AA=A|||;VT=SNP
7	136805138	rs1477523	C	T	100	PASS	AC=736;AF=0.146965;AN=5008;NS=2504;DP=17652;EAS_AF=0.3075;AMR_AF=0.0576;AFR_AF=0.1392;EUR_AF=0.0408;SAS_AF=0.1646;AA=C|||;VT=SNP
7	136805379	rs150022820	C	T	100	PASS	AC=88;AF=0.0175719;AN=5008;NS=2504;DP=18142;EAS_AF=0.0427;AMR_AF=0.0043;AFR_AF=0.0023;EUR_AF=0.0149;SAS_AF=0.0245;AA=C|||;VT=SNP
7	136805486	rs77614317	C	T	100	PASS	AC=52;AF=0.0103834;AN=5008;NS=2504;DP=18161;EAS_AF=0;AMR_AF=0.0144;AFR_AF=0;EUR_AF=0.0199;SAS_AF=0.0225;AA=C|||;VT=SNP
7	136806313	rs80280129	C	A	100	PASS	AC=25;AF=0.00499201;AN=5008;NS=2504;DP=20996;EAS_AF=0;AMR_AF=0.0101;AFR_AF=0;EUR_AF=0.0149;SAS_AF=0.0031;AA=C|||;VT=SNP
7	136807139	rs17417816	C	G	100	PASS	AC=2798;AF=0.558706;AN=5008;NS=2504;DP=18955;EAS_AF=0.6825;AMR_AF=0.5403;AFR_AF=0.6475;EUR_AF=0.3628;SAS_AF=0.5256;AA=C|||;VT=SNP
7	136807492	rs72611531	C	A	100	PASS	AC=1882;AF=0.375799;AN=5008;NS=2504;DP=19357;EAS_AF=0.5992;AMR_AF=0.4395;AFR_AF=0.2708;EUR_AF=0.1879;SAS_AF=0.4356;AA=C|||;VT=SNP
7	136807525	rs55707128	G	A	100	PASS	AC=2818;AF=0.5627;AN=5008;NS=2504;DP=19058;EAS_AF=0.6825;AMR_AF=0.5447;AFR_AF=0.6611;EUR_AF=0.3618;SAS_AF=0.5256;AA=G|||;VT=SNP
7	136808119	rs10230065	C	T	100	PASS	AC=2818;AF=0.5627;AN=5008;NS=2504;DP=14730;EAS_AF=0.6825;AMR_AF=0.5447;AFR_AF=0.6611;EUR_AF=0.3618;SAS_AF=0.5256;AA=T|||;VT=SNP
7	136808272	rs17168934	T	C	100	PASS	AC=771;AF=0.153954;AN=5008;NS=2504;DP=14404;EAS_AF=0.0437;AMR_AF=0.0922;AFR_AF=0.3094;EUR_AF=0.174;SAS_AF=0.0808;AA=T|||;VT=SNP
7	136808309	rs1981914	C	A	100	PASS	AC=2816;AF=0.5623;AN=5008;NS=2504;DP=16112;EAS_AF=0.6825;AMR_AF=0.5447;AFR_AF=0.6611;EUR_AF=0.3618;SAS_AF=0.5235;AA=A|||;VT=SNP
7	136808574	rs1425071	C	T	100	PASS	AC=2816;AF=0.5623;AN=5008;NS=2504;DP=16791;EAS_AF=0.6825;AMR_AF=0.5447;AFR_AF=0.6611;EUR_AF=0.3618;SAS_AF=0.5235;AA=C|||;VT=SNP
7	136808920	rs75715119	G	T	100	PASS	AC=38;AF=0.00758786;AN=5008;NS=2504;DP=17030;EAS_AF=0;AMR_AF=0.0086;AFR_AF=0.003;EUR_AF=0.0229;SAS_AF=0.0051;AA=G|||;VT=SNP
7	136809086	rs116939674	T	C	100	PASS	AC=18;AF=0.00359425;AN=5008;NS=2504;DP=17058;EAS_AF=0;AMR_AF=0.0043;AFR_AF=0.0008;EUR_AF=0.0129;SAS_AF=0.001;AA=t|||;VT=SNP
7	136809161	rs6467699	G	C	100	PASS	AC=2816;AF=0.5623;AN=5008;NS=2504;DP=17066;EAS_AF=0.6825;AMR_AF=0.5447;AFR_AF=0.6611;EUR_AF=0.3618;SAS_AF=0.5235;AA=C|||;VT=SNP
7	136809566	rs17417920	T	C	100	PASS	AC=851;AF=0.169928;AN=5008;NS=2504;DP=12485;EAS_AF=0.0615;AMR_AF=0.255;AFR_AF=0.0189;EUR_AF=0.3976;SAS_AF=0.1912;AA=T|||;VT=SNP
7	136810300	rs73450814	C	T	100	PASS	AC=771;AF=0.153954;AN=5008;NS=2504;DP=11565;EAS_AF=0.0437;AMR_AF=0.0922;AFR_AF=0.3094;EUR_AF=0.174;SAS_AF=0.0808;AA=C|||;VT=SNP
7	136810307	rs73450817	C	T	100	PASS	AC=771;AF=0.153954;AN=5008;NS=2504;DP=11704;EAS_AF=0.0437;AMR_AF=0.0922;AFR_AF=0.3094;EUR_AF=0.174;SAS_AF=0.0808;AA=C|||;VT=SNP
7	136810403	rs148158654	C	T	100	PASS	AC=43;AF=0.00858626;AN=5008;NS=2504;DP=14714;EAS_AF=0;AMR_AF=0.0086;AFR_AF=0.0136;EUR_AF=0.0159;SAS_AF=0.0031;AA=C|||;VT=SNP
7	136810705	rs10254754	T	C	100	PASS	AC=2816;AF=0.5623;AN=5008;NS=2504;DP=14249;EAS_AF=0.6825;AMR_AF=0.5447;AFR_AF=0.6604;EUR_AF=0.3628;SAS_AF=0.5235;AA=C|||;VT=SNP
7	136811193	rs1425070	G	A	100	PASS	AC=1880;AF=0.375399;AN=5008;NS=2504;DP=14911;EAS_AF=0.5992;AMR_AF=0.438;AFR_AF=0.2716;EUR_AF=0.1879;SAS_AF=0.4335;AA=G|||;VT=SNP
7	136811372	rs4732242	C	T	100	PASS	AC=1811;AF=0.361621;AN=5008;NS=2504;DP=14264;EAS_AF=0.3165;AMR_AF=0.389;AFR_AF=0.1573;EUR_AF=0.5616;SAS_AF=0.4591;AA=C|||;VT=SNP
7	136811432	rs11978828	T	C	100	PASS	AC=834;AF=0.166534;AN=5008;NS=2504;DP=14039;EAS_AF=0.0833;AMR_AF=0.0965;AFR_AF=0.3177;EUR_AF=0.174;SAS_AF=0.09;AA=T|||;VT=SNP
7	136811496	rs4732243	A	G	100	PASS	AC=4778;AF=0.954073;AN=5008;NS=2504;DP=12735;EAS_AF=0.999;AMR_AF=0.938;AFR_AF=0.9289;EUR_AF=0.9254;SAS_AF=0.9826;AA=a|||;VT=SNP
7	136811712	rs10258872	T	G	100	PASS	AC=1878;AF=0.375;AN=5008;NS=2504;DP=13059;EAS_AF=0.5992;AMR_AF=0.4395;AFR_AF=0.2685;EUR_AF=0.1889;SAS_AF=0.4335;AA=T|||;VT=SNP
7	136811920	rs139259373	C	T	100	PASS	AC=34;AF=0.00678914;AN=5008;NS=2504;DP=15180;EAS_AF=0;AMR_AF=0.0159;AFR_AF=0.0008;EUR_AF=0.0089;SAS_AF=0.0133;AA=C|||;VT=SNP
7	136812004	rs6965672	G	A	100	PASS	AC=2817;AF=0.5625;AN=5008;NS=2504;DP=15646;EAS_AF=0.6825;AMR_AF=0.5461;AFR_AF=0.6611;EUR_AF=0.3618;SAS_AF=0.5235;AA=G|||;VT=SNP
7	136812181	rs1425083	C	T	100	PASS	AC=1877;AF=0.3748;AN=5008;NS=2504;DP=16918;EAS_AF=0.5992;AMR_AF=0.4395;AFR_AF=0.2685;EUR_AF=0.1879;SAS_AF=0.4335;AA=C|||;VT=SNP
7	136812294	rs1425082	C	T	100	PASS	AC=1903;AF=0.379992;AN=5008;NS=2504;DP=17436;EAS_AF=0.5992;AMR_AF=0.4424;AFR_AF=0.2867;EUR_AF=0.1879;SAS_AF=0.4335;AA=C|||;VT=SNP
7	136812453	rs1425081	C	T	100	PASS	AC=1884;AF=0.376198;AN=5008;NS=2504;DP=19219;EAS_AF=0.5992;AMR_AF=0.4395;AFR_AF=0.2723;EUR_AF=0.1889;SAS_AF=0.4346;AA=C|||;VT=SNP
7	136812454	rs1425080	A	G	100	PASS	AC=2822;AF=0.563498;AN=5008;NS=2504;DP=19235;EAS_AF=0.6825;AMR_AF=0.5447;AFR_AF=0.6649;EUR_AF=0.3618;SAS_AF=0.5245;AA=G|||;VT=SNP
7	136812636	rs17430785	C	T	100	PASS	AC=1999;AF=0.399161;AN=5008;NS=2504;DP=19499;EAS_AF=0.3165;AMR_AF=0.4193;AFR_AF=0.2648;EUR_AF=0.5865;SAS_AF=0.4591;AA=T|||;VT=SNP
7	136813456	rs143470024	T	C	100	PASS	AC=19;AF=0.00379393;AN=5008;NS=2504;DP=16057;EAS_AF=0;AMR_AF=0.0029;AFR_AF=0.0008;EUR_AF=0.0129;SAS_AF=0.0031;AA=T|||;VT=SNP
7	136814354	rs192453046	A	G	100	PASS	AC=22;AF=0.00439297;AN=5008;NS=2504;DP=20785;EAS_AF=0;AMR_AF=0.0043;AFR_AF=0.0015;EUR_AF=0.0139;SAS_AF=0.0031;AA=A|||;VT=SNP
7	136814668	rs1425079	G	T	100	PASS	AC=2792;AF=0.557508;AN=5008;NS=2504;DP=21306;EAS_AF=0.6825;AMR_AF=0.5389;AFR_AF=0.646;EUR_AF=0.3618;SAS_AF=0.5235;AA=G|||;VT=SNP
7	136814747	rs2113888	T	C	100	PASS	AC=2792;AF=0.557508;AN=5008;NS=2504;DP=20540;EAS_AF=0.6825;AMR_AF=0.5389;AFR_AF=0.646;EUR_AF=0.3618;SAS_AF=0.5235;AA=T|||;VT=SNP
7	136815772	rs77971698	G	A	100	PASS	AC=22;AF=0.00439297;AN=5008;NS=2504;DP=19845;EAS_AF=0;AMR_AF=0.0043;AFR_AF=0.0015;EUR_AF=0.0139;SAS_AF=0.0031;AA=G|||;VT=SNP
7	136815803	rs1593302	A	C	100	PASS	AC=2843;AF=0.567692;AN=5008;NS=2504;DP=19070;EAS_AF=0.6825;AMR_AF=0.5476;AFR_AF=0.6626;EUR_AF=0.3718;SAS_AF=0.5368;AA=C|||;VT=SNP
7	136816463	rs10808290	A	T	100	PASS	AC=2815;AF=0.562101;AN=5008;NS=2504;DP=20088;EAS_AF=0.6825;AMR_AF=0.5432;AFR_AF=0.6611;EUR_AF=0.3618;SAS_AF=0.5235;AA=A|||;VT=SNP
7	136816592	rs150624525	A	C	100	PASS	AC=20;AF=0.00399361;AN=5008;NS=2504;DP=22568;EAS_AF=0;AMR_AF=0.0159;AFR_AF=0;EUR_AF=0.008;SAS_AF=0.001;AA=A|||;VT=SNP
7	136817016	rs11982570	A	G	100	PASS	AC=835;AF=0.166733;AN=5008;NS=2504;DP=21316;EAS_AF=0.0437;AMR_AF=0.0937;AFR_AF=0.3563;EUR_AF=0.175;SAS_AF=0.0808;AA=A|||;VT=SNP
7	136817567	rs6975389	T	C	100	PASS	AC=1896;AF=0.378594;AN=5008;NS=2504;DP=17284;EAS_AF=0.5992;AMR_AF=0.4409;AFR_AF=0.2867;EUR_AF=0.1869;SAS_AF=0.4284;AA=T|||;VT=SNP
7	136817637	rs6955370	A	T	100	PASS	AC=2742;AF=0.547524;AN=5008;NS=2504;DP=17251;EAS_AF=0.6429;AMR_AF=0.5389;AFR_AF=0.649;EUR_AF=0.3618;SAS_AF=0.5092;AA=A|||;VT=SNP
7	136817660	rs62487083	A	G	100	PASS	AC=744;AF=0.148562;AN=5008;NS=2504;DP=16935;EAS_AF=0.0595;AMR_AF=0.1974;AFR_AF=0.0182;EUR_AF=0.334;SAS_AF=0.1912;AA=A|||;VT=SNP
7	136817670	rs35695483	A	G	100	PASS	AC=775;AF=0.154752;AN=5008;NS=2504;DP=16856;EAS_AF=0.0437;AMR_AF=0.0922;AFR_AF=0.3116;EUR_AF=0.175;SAS_AF=0.0808;AA=A|||;VT=SNP
7	136817769	rs4090714	C	T	100	PASS	AC=2810;AF=0.561102;AN=5008;NS=2504;DP=16672;EAS_AF=0.6825;AMR_AF=0.5432;AFR_AF=0.6611;EUR_AF=0.3618;SAS_AF=0.5184;AA=C|||;VT=SNP
7	136817881	rs13244570	G	A	100	PASS	AC=199;AF=0.0397364;AN=5008;NS=2504;DP=15596;EAS_AF=0;AMR_AF=0.0432;AFR_AF=0.0113;EUR_AF=0.1252;SAS_AF=0.0286;AA=G|||;VT=SNP
7	136818171	rs1364719	A	C	100	PASS	AC=2737;AF=0.546526;AN=5008;NS=2504;DP=17426;EAS_AF=0.6429;AMR_AF=0.5346;AFR_AF=0.6437;EUR_AF=0.3618;SAS_AF=0.5143;AA=A|||;VT=SNP
7	136818908	rs150447147	A	G	100	PASS	AC=54;AF=0.0107827;AN=5008;NS=2504;DP=17499;EAS_AF=0;AMR_AF=0.0072;AFR_AF=0.0015;EUR_AF=0.0308;SAS_AF=0.0164;AA=A|||;VT=SNP
7	136818913	rs62487084	G	C	100	PASS	AC=746;AF=0.148962;AN=5008;NS=2504;DP=17502;EAS_AF=0.0595;AMR_AF=0.1988;AFR_AF=0.0182;EUR_AF=0.334;SAS_AF=0.1922;AA=G|||;VT=SNP
7	136819499	rs7781663	T	C	100	PASS	AC=2815;AF=0.562101;AN=5008;NS=2504;DP=17399;EAS_AF=0.6825;AMR_AF=0.5432;AFR_AF=0.6611;EUR_AF=0.3618;SAS_AF=0.5235;AA=C|||;VT=SNP
7	136819894	rs35825323	T	C	100	PASS	AC=833;AF=0.166334;AN=5008;NS=2504;DP=17971;EAS_AF=0.0833;AMR_AF=0.0965;AFR_AF=0.3162;EUR_AF=0.175;SAS_AF=0.09;AA=T|||;VT=SNP
7	136819913	rs7802795	C	A	100	PASS	AC=1900;AF=0.379393;AN=5008;NS=2504;DP=17907;EAS_AF=0.5992;AMR_AF=0.4409;AFR_AF=0.2867;EUR_AF=0.1859;SAS_AF=0.4335;AA=C|||;VT=SNP
7	136819978	rs7803048	G	A	100	PASS	AC=1982;AF=0.395767;AN=5008;NS=2504;DP=18690;EAS_AF=0.5992;AMR_AF=0.4467;AFR_AF=0.3449;EUR_AF=0.1869;SAS_AF=0.4335;AA=G|||;VT=SNP
7	136820679	rs7804134	G	A	100	PASS	AC=776;AF=0.154952;AN=5008;NS=2504;DP=18161;EAS_AF=0.0437;AMR_AF=0.0922;AFR_AF=0.3124;EUR_AF=0.175;SAS_AF=0.0808;AA=A|||;VT=SNP
7	136821113	rs145491026	G	C	100	PASS	AC=76;AF=0.0151757;AN=5008;NS=2504;DP=17550;EAS_AF=0.001;AMR_AF=0.0187;AFR_AF=0.0038;EUR_AF=0.0298;SAS_AF=0.0276;AA=g|||;VT=SNP
7	136824951	rs1725036	T	G	100	PASS	AC=2816;AF=0.5623;AN=5008;NS=2504;DP=18769;EAS_AF=0.6825;AMR_AF=0.5447;AFR_AF=0.6611;EUR_AF=0.3618;SAS_AF=0.5235;AA=T|||;VT=SNP
7	136825522	rs1880792	T	C	100	PASS	AC=1811;AF=0.361621;AN=5008;NS=2504;DP=17985;EAS_AF=0.3165;AMR_AF=0.3948;AFR_AF=0.1543;EUR_AF=0.5616;SAS_AF=0.4591;AA=T|||;VT=SNP
7	136825673	rs1425078	C	T	100	PASS	AC=2820;AF=0.563099;AN=5008;NS=2504;DP=15252;EAS_AF=0.6825;AMR_AF=0.5432;AFR_AF=0.6611;EUR_AF=0.3618;SAS_AF=0.5286;AA=T|||;VT=SNP
7	136825694	rs1425077	A	T	100	PASS	AC=1879;AF=0.3752;AN=5008;NS=2504;DP=14720;EAS_AF=0.5992;AMR_AF=0.438;AFR_AF=0.2685;EUR_AF=0.1869;SAS_AF=0.4376;AA=A|||;VT=SNP
7	136825704	rs1425076	C	T	100	PASS	AC=2820;AF=0.563099;AN=5008;NS=2504;DP=14373;EAS_AF=0.6825;AMR_AF=0.5432;AFR_AF=0.6611;EUR_AF=0.3618;SAS_AF=0.5286;AA=T|||;VT=SNP
7	136825763	rs1425075	A	T	100	PASS	AC=2816;AF=0.5623;AN=5008;NS=2504;DP=13468;EAS_AF=0.6825;AMR_AF=0.5432;AFR_AF=0.6611;EUR_AF=0.3618;SAS_AF=0.5245;AA=A|||;VT=SNP
7	136825987	rs1593301	C	A	100	PASS	AC=2816;AF=0.5623;AN=5008;NS=2504;DP=15620;EAS_AF=0.6825;AMR_AF=0.5447;AFR_AF=0.6611;EUR_AF=0.3618;SAS_AF=0.5235;AA=C|||;VT=SNP
7	136826269	rs1593300	A	G	100	PASS	AC=2817;AF=0.5625;AN=5008;NS=2504;DP=16073;EAS_AF=0.6825;AMR_AF=0.5447;AFR_AF=0.6611;EUR_AF=0.3618;SAS_AF=0.5245;AA=G|||;VT=SNP
7	136826281	rs1593299	G	A	100	PASS	AC=2817;AF=0.5625;AN=5008;NS=2504;DP=15994;EAS_AF=0.6825;AMR_AF=0.5447;AFR_AF=0.6611;EUR_AF=0.3618;SAS_AF=0.5245;AA=G|||;VT=SNP
7	136826384	rs35655262	A	G	100	PASS	AC=775;AF=0.154752;AN=5008;NS=2504;DP=15768;EAS_AF=0.0437;AMR_AF=0.0922;AFR_AF=0.3109;EUR_AF=0.175;SAS_AF=0.0818;AA=A|||;VT=SNP
7	136826419	rs1593298	A	G	100	PASS	AC=2815;AF=0.562101;AN=5008;NS=2504;DP=15894;EAS_AF=0.6825;AMR_AF=0.5432;AFR_AF=0.6611;EUR_AF=0.3618;SAS_AF=0.5235;AA=G|||;VT=SNP
7	136826568	rs1593297	A	G	100	PASS	AC=2815;AF=0.562101;AN=5008;NS=2504;DP=14971;EAS_AF=0.6825;AMR_AF=0.5432;AFR_AF=0.6611;EUR_AF=0.3618;SAS_AF=0.5235;AA=G|||;VT=SNP
7	136827325	rs832954	A	G	100	PASS	AC=2815;AF=0.562101;AN=5008;NS=2504;DP=17603;EAS_AF=0.6815;AMR_AF=0.5432;AFR_AF=0.6611;EUR_AF=0.3628;SAS_AF=0.5235;AA=G|||;VT=SNP
7	136827437	rs72611532	C	T	100	PASS	AC=936;AF=0.186901;AN=5008;NS=2504;DP=17689;EAS_AF=0.2917;AMR_AF=0.3674;AFR_AF=0.0136;EUR_AF=0.1213;SAS_AF=0.2526;AA=C|||;VT=SNP
7	136827876	rs35697264	C	G	100	PASS	AC=199;AF=0.0397364;AN=5008;NS=2504;DP=16676;EAS_AF=0;AMR_AF=0.0432;AFR_AF=0.0113;EUR_AF=0.1252;SAS_AF=0.0286;AA=C|||;VT=SNP
7	136827911	rs832953	T	C	100	PASS	AC=1962;AF=0.391773;AN=5008;NS=2504;DP=16007;EAS_AF=0.6002;AMR_AF=0.4424;AFR_AF=0.3321;EUR_AF=0.1869;SAS_AF=0.4325;AA=T|||;VT=SNP
7	136827983	rs832952	T	A	100	PASS	AC=1961;AF=0.391573;AN=5008;NS=2504;DP=14409;EAS_AF=0.5992;AMR_AF=0.4424;AFR_AF=0.3321;EUR_AF=0.1869;SAS_AF=0.4325;AA=T|||;VT=SNP
7	136828433	rs832951	T	C	100	PASS	AC=1961;AF=0.391573;AN=5008;NS=2504;DP=14316;EAS_AF=0.5992;AMR_AF=0.4424;AFR_AF=0.3321;EUR_AF=0.1869;SAS_AF=0.4325;AA=T|||;VT=SNP
7	136829058	rs143220205	G	A	100	PASS	AC=78;AF=0.0155751;AN=5008;NS=2504;DP=15271;EAS_AF=0.001;AMR_AF=0.0101;AFR_AF=0.0008;EUR_AF=0.0308;SAS_AF=0.0389;AA=G|||;VT=SNP
7	136829311	rs35119148	C	T	100	PASS	AC=776;AF=0.154952;AN=5008;NS=2504;DP=17029;EAS_AF=0.0437;AMR_AF=0.0922;AFR_AF=0.3109;EUR_AF=0.175;SAS_AF=0.0828;AA=C|||;VT=SNP
7	136829394	rs832950	T	C	100	PASS	AC=2811;AF=0.561302;AN=5008;NS=2504;DP=18526;EAS_AF=0.6825;AMR_AF=0.5432;AFR_AF=0.6611;EUR_AF=0.3618;SAS_AF=0.5194;AA=C|||;VT=SNP
7	136829467	rs832949	A	C	100	PASS	AC=2811;AF=0.561302;AN=5008;NS=2504;DP=17359;EAS_AF=0.6825;AMR_AF=0.5432;AFR_AF=0.6611;EUR_AF=0.3618;SAS_AF=0.5194;AA=C|||;VT=SNP
7	136829948	rs832948	G	A	100	PASS	AC=1957;AF=0.390775;AN=5008;NS=2504;DP=15812;EAS_AF=0.5992;AMR_AF=0.4424;AFR_AF=0.3321;EUR_AF=0.1869;SAS_AF=0.4284;AA=G|||;VT=SNP
7	136830478	rs17168947	T	C	100	PASS	AC=775;AF=0.154752;AN=5008;NS=2504;DP=17075;EAS_AF=0.0437;AMR_AF=0.0922;AFR_AF=0.3109;EUR_AF=0.175;SAS_AF=0.0818;AA=T|||;VT=SNP
7	136831153	rs832972	T	C	100	PASS	AC=2811;AF=0.561302;AN=5008;NS=2504;DP=15892;EAS_AF=0.6825;AMR_AF=0.5432;AFR_AF=0.6611;EUR_AF=0.3618;SAS_AF=0.5194;AA=T|||;VT=SNP
7	136831303	rs832971	T	C	100	PASS	AC=1870;AF=0.373403;AN=5008;NS=2504;DP=18191;EAS_AF=0.5992;AMR_AF=0.438;AFR_AF=0.2685;EUR_AF=0.1869;SAS_AF=0.4284;AA=T|||;VT=SNP
7	136831401	rs12707345	G	A	100	PASS	AC=775;AF=0.154752;AN=5008;NS=2504;DP=18690;EAS_AF=0.0437;AMR_AF=0.0922;AFR_AF=0.3109;EUR_AF=0.175;SAS_AF=0.0818;AA=g|||;VT=SNP
7	136831467	rs148401579	G	A	100	PASS	AC=16;AF=0.00319489;AN=5008;NS=2504;DP=18636;EAS_AF=0;AMR_AF=0.0072;AFR_AF=0.0015;EUR_AF=0.008;SAS_AF=0.001;AA=G|||;VT=SNP
7	136831622	rs832970	T	C	100	PASS	AC=744;AF=0.148562;AN=5008;NS=2504;DP=20940;EAS_AF=0.3095;AMR_AF=0.0548;AFR_AF=0.1407;EUR_AF=0.0408;SAS_AF=0.1708;AA=T|||;VT=SNP
7	136832263	rs832969	G	A	100	PASS	AC=2034;AF=0.40615;AN=5008;NS=2504;DP=17856;EAS_AF=0.6389;AMR_AF=0.4496;AFR_AF=0.348;EUR_AF=0.1869;SAS_AF=0.4397;AA=G|||;VT=SNP
7	136832300	rs832968	C	T	100	PASS	AC=1872;AF=0.373802;AN=5008;NS=2504;DP=17424;EAS_AF=0.5992;AMR_AF=0.438;AFR_AF=0.27;EUR_AF=0.1869;SAS_AF=0.4284;AA=C|||;VT=SNP
7	136832667	rs832967	G	A	100	PASS	AC=2034;AF=0.40615;AN=5008;NS=2504;DP=16846;EAS_AF=0.6389;AMR_AF=0.451;AFR_AF=0.348;EUR_AF=0.1879;SAS_AF=0.4376;AA=G|||;VT=SNP
7	136833126	rs832966	A	C	100	PASS	AC=2811;AF=0.561302;AN=5008;NS=2504;DP=19742;EAS_AF=0.6825;AMR_AF=0.5432;AFR_AF=0.6611;EUR_AF=0.3618;SAS_AF=0.5194;AA=C|||;VT=SNP
7	136833387	rs67751562	G	A	100	PASS	AC=775;AF=0.154752;AN=5008;NS=2504;DP=19773;EAS_AF=0.0437;AMR_AF=0.0922;AFR_AF=0.3109;EUR_AF=0.175;SAS_AF=0.0818;AA=G|||;VT=SNP
7	136833677	rs832965	C	T	100	PASS	AC=2812;AF=0.561502;AN=5008;NS=2504;DP=19553;EAS_AF=0.6835;AMR_AF=0.5432;AFR_AF=0.6611;EUR_AF=0.3618;SAS_AF=0.5194;AA=T|||;VT=SNP
7	136833922	rs706552	A	G	100	PASS	AC=2811;AF=0.561302;AN=5008;NS=2504;DP=19923;EAS_AF=0.6825;AMR_AF=0.5432;AFR_AF=0.6611;EUR_AF=0.3618;SAS_AF=0.5194;AA=A|||;VT=SNP
7	136835282	rs1725039	G	C	100	PASS	AC=4769;AF=0.952276;AN=5008;NS=2504;DP=19201;EAS_AF=0.999;AMR_AF=0.9597;AFR_AF=0.8964;EUR_AF=0.9443;SAS_AF=0.9826;AA=C|||;VT=SNP
7	136835778	rs36110794	T	C	100	PASS	AC=775;AF=0.154752;AN=5008;NS=2504;DP=18633;EAS_AF=0.0437;AMR_AF=0.0922;AFR_AF=0.3109;EUR_AF=0.175;SAS_AF=0.0818;AA=T|||;VT=SNP
7	136835977	rs7794481	C	G	100	PASS	AC=2810;AF=0.561102;AN=5008;NS=2504;DP=15727;EAS_AF=0.6825;AMR_AF=0.5432;AFR_AF=0.6611;EUR_AF=0.3608;SAS_AF=0.5194;AA=G|||;VT=SNP
7	136836442	rs1647752	C	T	100	PASS	AC=1719;AF=0.343251;AN=5008;NS=2504;DP=17545;EAS_AF=0.5992;AMR_AF=0.4337;AFR_AF=0.1581;EUR_AF=0.1849;SAS_AF=0.4284;AA=C|||;VT=SNP
7	136836634	rs1647751	A	G	100	PASS	AC=2811;AF=0.561302;AN=5008;NS=2504;DP=17011;EAS_AF=0.6835;AMR_AF=0.5432;AFR_AF=0.6611;EUR_AF=0.3608;SAS_AF=0.5194;AA=G|||;VT=SNP
7	136836731	rs1725014	T	C	100	PASS	AC=2810;AF=0.561102;AN=5008;NS=2504;DP=16365;EAS_AF=0.6825;AMR_AF=0.5432;AFR_AF=0.6611;EUR_AF=0.3608;SAS_AF=0.5194;AA=C|||;VT=SNP
7	136836850	rs1647750	G	A	100	PASS	AC=2810;AF=0.561102;AN=5008;NS=2504;DP=17229;EAS_AF=0.6825;AMR_AF=0.5432;AFR_AF=0.6611;EUR_AF=0.3608;SAS_AF=0.5194;AA=A|||;VT=SNP
7	136837577	rs1725016	G	T	100	PASS	AC=742;AF=0.148163;AN=5008;NS=2504;DP=11373;EAS_AF=0.3065;AMR_AF=0.0548;AFR_AF=0.1415;EUR_AF=0.0408;SAS_AF=0.1708;AA=G|||;VT=SNP
7	136838112	rs118054567	A	G	100	PASS	AC=1917;AF=0.382788;AN=5008;NS=2504;DP=7548;EAS_AF=0.5972;AMR_AF=0.4452;AFR_AF=0.3026;EUR_AF=0.1859;SAS_AF=0.4284;AA=a|||;VT=SNP
7	136838599	rs832998	G	T	100	PASS	AC=2031;AF=0.405551;AN=5008;NS=2504;DP=18467;EAS_AF=0.6389;AMR_AF=0.451;AFR_AF=0.3472;EUR_AF=0.1859;SAS_AF=0.4376;AA=G|||;VT=SNP
7	136838997	rs832997	C	T	100	PASS	AC=2809;AF=0.560903;AN=5008;NS=2504;DP=20926;EAS_AF=0.6825;AMR_AF=0.5432;AFR_AF=0.6604;EUR_AF=0.3608;SAS_AF=0.5194;AA=T|||;VT=SNP
7	136839191	rs13244755	T	C	100	PASS	AC=1710;AF=0.341454;AN=5008;NS=2504;DP=4532;EAS_AF=0.3165;AMR_AF=0.3963;AFR_AF=0.1021;EUR_AF=0.5457;SAS_AF=0.4417;AA=T|||;VT=SNP
7	136839209	rs832996	C	A	100	PASS	AC=4831;AF=0.964657;AN=5008;NS=2504;DP=7173;EAS_AF=0.999;AMR_AF=0.9611;AFR_AF=0.9425;EUR_AF=0.9443;SAS_AF=0.9826;AA=A|||;VT=SNP
7	136839352	rs832995	A	G	100	PASS	AC=2810;AF=0.561102;AN=5008;NS=2504;DP=14928;EAS_AF=0.6825;AMR_AF=0.5432;AFR_AF=0.6611;EUR_AF=0.3608;SAS_AF=0.5194;AA=G|||;VT=SNP
7	136839390	rs832994	G	A	100	PASS	AC=4869;AF=0.972244;AN=5008;NS=2504;DP=14445;EAS_AF=0.999;AMR_AF=0.9625;AFR_AF=0.9705;EUR_AF=0.9443;SAS_AF=0.9826;AA=A|||;VT=SNP
7	136839540	rs10488605	A	G	100	PASS	AC=777;AF=0.155152;AN=5008;NS=2504;DP=13866;EAS_AF=0.0437;AMR_AF=0.0922;AFR_AF=0.3132;EUR_AF=0.175;SAS_AF=0.0808;AA=A|||;VT=SNP
7	136839586	rs832993	A	T	100	PASS	AC=2033;AF=0.40595;AN=5008;NS=2504;DP=14402;EAS_AF=0.6389;AMR_AF=0.451;AFR_AF=0.348;EUR_AF=0.1859;SAS_AF=0.4387;AA=A|||;VT=SNP
7	136840068	rs183840159	A	C	100	PASS	AC=28;AF=0.00559105;AN=5008;NS=2504;DP=16264;EAS_AF=0;AMR_AF=0.0086;AFR_AF=0.0015;EUR_AF=0.0119;SAS_AF=0.0082;AA=A|||;VT=SNP
7	136840322	rs832992	T	C	100	PASS	AC=2033;AF=0.40595;AN=5008;NS=2504;DP=16928;EAS_AF=0.6389;AMR_AF=0.451;AFR_AF=0.348;EUR_AF=0.1859;SAS_AF=0.4387;AA=T|||;VT=SNP
7	136840755	rs1405234	A	C	100	PASS	AC=1844;AF=0.368211;AN=5008;NS=2504;DP=13176;EAS_AF=0.3165;AMR_AF=0.4135;AFR_AF=0.1505;EUR_AF=0.5825;SAS_AF=0.4632;AA=A|||;VT=SNP
7	136841113	rs832991	A	G	100	PASS	AC=2810;AF=0.561102;AN=5008;NS=2504;DP=16263;EAS_AF=0.6825;AMR_AF=0.5432;AFR_AF=0.6611;EUR_AF=0.3608;SAS_AF=0.5194;AA=G|||;VT=SNP
7	136841372	rs832990	A	C	100	PASS	AC=2034;AF=0.40615;AN=5008;NS=2504;DP=20580;EAS_AF=0.6389;AMR_AF=0.451;AFR_AF=0.348;EUR_AF=0.1869;SAS_AF=0.4387;AA=A|||;VT=SNP
7	136841573	rs832989	G	C	100	PASS	AC=2773;AF=0.553714;AN=5008;NS=2504;DP=20544;EAS_AF=0.6825;AMR_AF=0.5418;AFR_AF=0.6339;EUR_AF=0.3608;SAS_AF=0.5194;AA=C|||;VT=SNP
7	136842197	rs11971038	G	C	100	PASS	AC=779;AF=0.155551;AN=5008;NS=2504;DP=17322;EAS_AF=0.0437;AMR_AF=0.0922;AFR_AF=0.3147;EUR_AF=0.175;SAS_AF=0.0808;AA=G|||;VT=SNP
7	136842417	rs832988	A	G	100	PASS	AC=2810;AF=0.561102;AN=5008;NS=2504;DP=14881;EAS_AF=0.6825;AMR_AF=0.5432;AFR_AF=0.6611;EUR_AF=0.3608;SAS_AF=0.5194;AA=A|||;VT=SNP
7	136844260	rs832987	C	T	100	PASS	AC=1857;AF=0.370807;AN=5008;NS=2504;DP=15273;EAS_AF=0.5992;AMR_AF=0.4395;AFR_AF=0.2587;EUR_AF=0.1859;SAS_AF=0.4284;AA=C|||;VT=SNP
7	136844386	rs832986	A	G	100	PASS	AC=1857;AF=0.370807;AN=5008;NS=2504;DP=13580;EAS_AF=0.5992;AMR_AF=0.4395;AFR_AF=0.2587;EUR_AF=0.1859;SAS_AF=0.4284;AA=A|||;VT=SNP
7	136844396	rs75916706	C	T	100	PASS	AC=77;AF=0.0153754;AN=5008;NS=2504;DP=13642;EAS_AF=0.001;AMR_AF=0.0187;AFR_AF=0.0038;EUR_AF=0.0298;SAS_AF=0.0286;AA=T|||;VT=SNP
7	136844805	rs1364718	T	C	100	PASS	AC=1012;AF=0.202077;AN=5008;NS=2504;DP=14836;EAS_AF=0.3065;AMR_AF=0.1888;AFR_AF=0.0136;EUR_AF=0.2535;SAS_AF=0.3057;AA=T|||;VT=SNP
7	136846059	rs62487088	A	C	100	PASS	AC=2730;AF=0.545128;AN=5008;NS=2504;DP=17943;EAS_AF=0.6022;AMR_AF=0.7392;AFR_AF=0.2746;EUR_AF=0.7237;SAS_AF=0.5307;AA=A|||;VT=SNP
7	136846425	rs73450859	A	G	100	PASS	AC=852;AF=0.170128;AN=5008;NS=2504;DP=14687;EAS_AF=0.0833;AMR_AF=0.1009;AFR_AF=0.3275;EUR_AF=0.175;SAS_AF=0.091;AA=A|||;VT=SNP
7	136846761	rs832964	C	A	100	PASS	AC=1857;AF=0.370807;AN=5008;NS=2504;DP=11632;EAS_AF=0.5992;AMR_AF=0.4395;AFR_AF=0.2587;EUR_AF=0.1859;SAS_AF=0.4284;AA=c|||;VT=SNP
7	136846928	rs832963	T	C	100	PASS	AC=1858;AF=0.371006;AN=5008;NS=2504;DP=13119;EAS_AF=0.5992;AMR_AF=0.4395;AFR_AF=0.2595;EUR_AF=0.1859;SAS_AF=0.4284;AA=C|||;VT=SNP
7	136847506	rs832962	T	C	100	PASS	AC=1858;AF=0.371006;AN=5008;NS=2504;DP=20767;EAS_AF=0.5992;AMR_AF=0.4395;AFR_AF=0.2595;EUR_AF=0.1859;SAS_AF=0.4284;AA=t|||;VT=SNP
7	136847788	rs113914906	T	A	100	PASS	AC=87;AF=0.0173722;AN=5008;NS=2504;DP=15989;EAS_AF=0;AMR_AF=0.036;AFR_AF=0.0038;EUR_AF=0.0497;SAS_AF=0.0072;AA=T|||;VT=SNP
7	136848002	rs832961	A	T	100	PASS	AC=4832;AF=0.964856;AN=5008;NS=2504;DP=17202;EAS_AF=0.999;AMR_AF=0.9611;AFR_AF=0.9433;EUR_AF=0.9443;SAS_AF=0.9826;AA=T|||;VT=SNP
7	136848097	rs11980336	T	A	100	PASS	AC=775;AF=0.154752;AN=5008;NS=2504;DP=17754;EAS_AF=0.0437;AMR_AF=0.0922;AFR_AF=0.3109;EUR_AF=0.175;SAS_AF=0.0818;AA=T|||;VT=SNP
7	136849281	rs113473330	C	T	100	PASS	AC=20;AF=0.00399361;AN=5008;NS=2504;DP=13640;EAS_AF=0;AMR_AF=0.0072;AFR_AF=0.0008;EUR_AF=0.0119;SAS_AF=0.002;AA=C|||;VT=SNP
7	136849386	rs832960	C	T	100	PASS	AC=2766;AF=0.552316;AN=5008;NS=2504;DP=16971;EAS_AF=0.6825;AMR_AF=0.5418;AFR_AF=0.6286;EUR_AF=0.3608;SAS_AF=0.5194;AA=T|||;VT=SNP
7	136849730	rs77009554	C	T	100	PASS	AC=84;AF=0.0167732;AN=5008;NS=2504;DP=16275;EAS_AF=0;AMR_AF=0.0216;AFR_AF=0.0008;EUR_AF=0.0368;SAS_AF=0.0317;AA=C|||;VT=SNP
7	136850227	rs4338046	T	C	100	PASS	AC=716;AF=0.142971;AN=5008;NS=2504;DP=19431;EAS_AF=0.0437;AMR_AF=0.085;AFR_AF=0.2708;EUR_AF=0.174;SAS_AF=0.0818;AA=T|||;VT=SNP
7	136850339	rs66483613	C	T	100	PASS	AC=725;AF=0.144768;AN=5008;NS=2504;DP=21323;EAS_AF=0.0437;AMR_AF=0.0865;AFR_AF=0.2761;EUR_AF=0.175;SAS_AF=0.0818;AA=C|||;VT=SNP
7	136850752	rs6971259	A	G	100	PASS	AC=1872;AF=0.373802;AN=5008;NS=2504;DP=18511;EAS_AF=0.5992;AMR_AF=0.4395;AFR_AF=0.27;EUR_AF=0.1859;SAS_AF=0.4284;AA=A|||;VT=SNP
7	136851039	rs33914231	G	A	100	PASS	AC=747;AF=0.149161;AN=5008;NS=2504;DP=17620;EAS_AF=0.0437;AMR_AF=0.0908;AFR_AF=0.2897;EUR_AF=0.1759;SAS_AF=0.0818;AA=G|||;VT=SNP
7	136851227	rs832959	G	T	100	PASS	AC=2788;AF=0.556709;AN=5008;NS=2504;DP=18252;EAS_AF=0.6825;AMR_AF=0.5418;AFR_AF=0.6452;EUR_AF=0.3608;SAS_AF=0.5194;AA=T|||;VT=SNP
7	136851486	rs832958	A	G	100	PASS	AC=2788;AF=0.556709;AN=5008;NS=2504;DP=17111;EAS_AF=0.6825;AMR_AF=0.5418;AFR_AF=0.6452;EUR_AF=0.3608;SAS_AF=0.5194;AA=G|||;VT=SNP
7	136852147	rs833013	T	C	100	PASS	AC=1872;AF=0.373802;AN=5008;NS=2504;DP=16643;EAS_AF=0.5992;AMR_AF=0.4395;AFR_AF=0.27;EUR_AF=0.1859;SAS_AF=0.4284;AA=T|||;VT=SNP
7	136852313	rs34590530	T	C	100	PASS	AC=80;AF=0.0159744;AN=5008;NS=2504;DP=15771;EAS_AF=0;AMR_AF=0.0375;AFR_AF=0.0015;EUR_AF=0.0507;SAS_AF=0.001;AA=T|||;VT=SNP
7	136852631	rs7787277	G	C	100	PASS	AC=1745;AF=0.348442;AN=5008;NS=2504;DP=16502;EAS_AF=0.3135;AMR_AF=0.3732;AFR_AF=0.1467;EUR_AF=0.5417;SAS_AF=0.4407;AA=G|||;VT=SNP
7	136852941	rs833012	T	C	100	PASS	AC=2698;AF=0.538738;AN=5008;NS=2504;DP=18069;EAS_AF=0.6825;AMR_AF=0.4035;AFR_AF=0.6452;EUR_AF=0.3648;SAS_AF=0.5215;AA=C|||;VT=SNP
7	136853108	rs1725004	C	T	100	PASS	AC=934;AF=0.186502;AN=5008;NS=2504;DP=17393;EAS_AF=0.3304;AMR_AF=0.2421;AFR_AF=0.0197;EUR_AF=0.1451;SAS_AF=0.2669;AA=C|||;VT=SNP
7	136853154	rs833011	T	C	100	PASS	AC=2686;AF=0.536342;AN=5008;NS=2504;DP=16431;EAS_AF=0.6825;AMR_AF=0.4035;AFR_AF=0.6452;EUR_AF=0.3678;SAS_AF=0.5061;AA=C|||;VT=SNP
7	136854106	rs142328370	T	C	100	PASS	AC=23;AF=0.00459265;AN=5008;NS=2504;DP=19900;EAS_AF=0;AMR_AF=0.0029;AFR_AF=0.0015;EUR_AF=0.0169;SAS_AF=0.002;AA=T|||;VT=SNP
7	136854293	rs77151195	G	A	100	PASS	AC=87;AF=0.0173722;AN=5008;NS=2504;DP=20374;EAS_AF=0.0427;AMR_AF=0.0043;AFR_AF=0.0023;EUR_AF=0.0149;SAS_AF=0.0235;AA=G|||;VT=SNP
7	136854910	rs833010	G	A	100	PASS	AC=1842;AF=0.367812;AN=5008;NS=2504;DP=14959;EAS_AF=0.5972;AMR_AF=0.2839;AFR_AF=0.3601;EUR_AF=0.1859;SAS_AF=0.3885;AA=G|||;VT=SNP
7	136854988	rs833009	T	G	100	PASS	AC=1843;AF=0.368011;AN=5008;NS=2504;DP=15597;EAS_AF=0.5972;AMR_AF=0.2839;AFR_AF=0.3608;EUR_AF=0.1859;SAS_AF=0.3885;AA=T|||;VT=SNP
7	136855232	rs706553	C	T	100	PASS	AC=3978;AF=0.794329;AN=5008;NS=2504;DP=16141;EAS_AF=0.9534;AMR_AF=0.866;AFR_AF=0.6331;EUR_AF=0.7286;SAS_AF=0.865;AA=T|||;VT=SNP
7	136855625	rs72611533	C	A	100	PASS	AC=801;AF=0.159944;AN=5008;NS=2504;DP=14311;EAS_AF=0.2927;AMR_AF=0.1988;AFR_AF=0.0091;EUR_AF=0.1213;SAS_AF=0.2393;AA=C|||;VT=SNP
7	136856037	rs706554	A	G	100	PASS	AC=4863;AF=0.971046;AN=5008;NS=2504;DP=15133;EAS_AF=0.999;AMR_AF=0.9625;AFR_AF=0.9758;EUR_AF=0.9443;SAS_AF=0.9693;AA=G|||;VT=SNP
7	136856178	rs833008	G	A	100	PASS	AC=1903;AF=0.379992;AN=5008;NS=2504;DP=16959;EAS_AF=0.6379;AMR_AF=0.2882;AFR_AF=0.3661;EUR_AF=0.1859;SAS_AF=0.3978;AA=A|||;VT=SNP
7	136856453	rs706555	G	A	100	PASS	AC=1902;AF=0.379792;AN=5008;NS=2504;DP=18196;EAS_AF=0.6379;AMR_AF=0.2882;AFR_AF=0.3661;EUR_AF=0.1859;SAS_AF=0.3967;AA=A|||;VT=SNP
7	136856635	rs706556	A	G	100	PASS	AC=1915;AF=0.382388;AN=5008;NS=2504;DP=18747;EAS_AF=0.6379;AMR_AF=0.2896;AFR_AF=0.3737;EUR_AF=0.1869;SAS_AF=0.3978;AA=G|||;VT=SNP
7	136857012	rs10264746	C	T	100	PASS	AC=1910;AF=0.38139;AN=5008;NS=2504;DP=16372;EAS_AF=0.6379;AMR_AF=0.2896;AFR_AF=0.3714;EUR_AF=0.1859;SAS_AF=0.3967;AA=T|||;VT=SNP
7	136857945	rs138520475	T	A	100	PASS	AC=40;AF=0.00798722;AN=5008;NS=2504;DP=16200;EAS_AF=0;AMR_AF=0.0101;AFR_AF=0.003;EUR_AF=0.0239;SAS_AF=0.0051;AA=T|||;VT=SNP
7	136858282	rs833005	A	G	100	PASS	AC=1842;AF=0.367812;AN=5008;NS=2504;DP=19665;EAS_AF=0.5982;AMR_AF=0.2839;AFR_AF=0.3601;EUR_AF=0.1859;SAS_AF=0.3875;AA=A|||;VT=SNP
7	136858355	rs833004	T	A	100	PASS	AC=1841;AF=0.367612;AN=5008;NS=2504;DP=19674;EAS_AF=0.5982;AMR_AF=0.2839;AFR_AF=0.3601;EUR_AF=0.1859;SAS_AF=0.3865;AA=A|||;VT=SNP
7	136859211	rs12539315	G	A	100	PASS	AC=1910;AF=0.38139;AN=5008;NS=2504;DP=16345;EAS_AF=0.3165;AMR_AF=0.5432;AFR_AF=0.1596;EUR_AF=0.5427;SAS_AF=0.4673;AA=G|||;VT=SNP
7	136860118	rs79447473	G	A	100	PASS	AC=151;AF=0.0301518;AN=5008;NS=2504;DP=16766;EAS_AF=0;AMR_AF=0.0144;AFR_AF=0.0628;EUR_AF=0.0368;SAS_AF=0.0215;AA=G|||;VT=SNP
7	136860435	rs76657241	A	C	100	PASS	AC=151;AF=0.0301518;AN=5008;NS=2504;DP=15206;EAS_AF=0;AMR_AF=0.0144;AFR_AF=0.0628;EUR_AF=0.0368;SAS_AF=0.0215;AA=A|||;VT=SNP
7	136860587	rs833003	T	C	100	PASS	AC=1870;AF=0.373403;AN=5008;NS=2504;DP=17190;EAS_AF=0.6032;AMR_AF=0.2795;AFR_AF=0.3487;EUR_AF=0.1869;SAS_AF=0.4284;AA=T|||;VT=SNP
7	136860861	rs143457815	C	T	100	PASS	AC=21;AF=0.00419329;AN=5008;NS=2504;DP=18166;EAS_AF=0;AMR_AF=0.0101;AFR_AF=0.0008;EUR_AF=0.0119;SAS_AF=0.001;AA=C|||;VT=SNP
7	136861124	rs833002	A	T	100	PASS	AC=1865;AF=0.372404;AN=5008;NS=2504;DP=19914;EAS_AF=0.5982;AMR_AF=0.2795;AFR_AF=0.3487;EUR_AF=0.1869;SAS_AF=0.4284;AA=A|||;VT=SNP
7	136861200	rs117359321	C	T	100	PASS	AC=39;AF=0.00778754;AN=5008;NS=2504;DP=19804;EAS_AF=0;AMR_AF=0.0101;AFR_AF=0.003;EUR_AF=0.0229;SAS_AF=0.0051;AA=C|||;VT=SNP
7	136861473	rs1096791	T	A	100	PASS	AC=4868;AF=0.972045;AN=5008;NS=2504;DP=16996;EAS_AF=0.999;AMR_AF=0.9625;AFR_AF=0.9697;EUR_AF=0.9443;SAS_AF=0.9826;AA=-|||;VT=SNP
7	136861894	rs833001	T	C	100	PASS	AC=1883;AF=0.375998;AN=5008;NS=2504;DP=17822;EAS_AF=0.5982;AMR_AF=0.2839;AFR_AF=0.3601;EUR_AF=0.1869;SAS_AF=0.4284;AA=T|||;VT=SNP
7	136861929	rs833000	A	C	100	PASS	AC=721;AF=0.14397;AN=5008;NS=2504;DP=18031;EAS_AF=0.3056;AMR_AF=0.0548;AFR_AF=0.1256;EUR_AF=0.0408;SAS_AF=0.1718;AA=A|||;VT=SNP
7	136864152	rs833023	G	T	100	PASS	AC=1844;AF=0.368211;AN=5008;NS=2504;DP=19526;EAS_AF=0.5942;AMR_AF=0.2795;AFR_AF=0.348;EUR_AF=0.1869;SAS_AF=0.4121;AA=G|||;VT=SNP
7	136865150	rs17510640	G	A	100	PASS	AC=1865;AF=0.372404;AN=5008;NS=2504;DP=17037;EAS_AF=0.3135;AMR_AF=0.5432;AFR_AF=0.1475;EUR_AF=0.5417;SAS_AF=0.4417;AA=G|||;VT=SNP
7	136865597	rs11760935	A	T	100	PASS	AC=800;AF=0.159744;AN=5008;NS=2504;DP=10810;EAS_AF=0.2917;AMR_AF=0.2003;AFR_AF=0.0113;EUR_AF=0.1213;SAS_AF=0.2352;AA=A|||;VT=SNP
7	136865760	rs73162473	A	C	100	PASS	AC=43;AF=0.00858626;AN=5008;NS=2504;DP=7272;EAS_AF=0;AMR_AF=0.0159;AFR_AF=0.0008;EUR_AF=0.0179;SAS_AF=0.0133;AA=A|||;VT=SNP
7	136865926	rs833022	G	T	100	PASS	AC=1883;AF=0.375998;AN=5008;NS=2504;DP=10942;EAS_AF=0.6339;AMR_AF=0.2824;AFR_AF=0.3722;EUR_AF=0.1829;SAS_AF=0.3804;AA=T|||;VT=SNP
7	136866376	rs62487091	C	T	100	PASS	AC=730;AF=0.145767;AN=5008;NS=2504;DP=14378;EAS_AF=0.0099;AMR_AF=0.2133;AFR_AF=0.118;EUR_AF=0.2813;SAS_AF=0.136;AA=C|||;VT=SNP
7	136866678	rs62487092	G	T	100	PASS	AC=1931;AF=0.385583;AN=5008;NS=2504;DP=16376;EAS_AF=0.3155;AMR_AF=0.5504;AFR_AF=0.1611;EUR_AF=0.5417;SAS_AF=0.4836;AA=G|||;VT=SNP
7	136867773	rs117484419	G	C	100	PASS	AC=1765;AF=0.352436;AN=5008;NS=2504;DP=19616;EAS_AF=0.5982;AMR_AF=0.2695;AFR_AF=0.2708;EUR_AF=0.1928;SAS_AF=0.4325;AA=g|||;VT=SNP
7	136868097	rs150865859	G	C	100	PASS	AC=219;AF=0.04373;AN=5008;NS=2504;DP=20436;EAS_AF=0;AMR_AF=0.0504;AFR_AF=0.0113;EUR_AF=0.1342;SAS_AF=0.0348;AA=g|||;VT=SNP
7	136872377	rs833018	A	G	100	PASS	AC=1759;AF=0.351238;AN=5008;NS=2504;DP=15564;EAS_AF=0.6002;AMR_AF=0.2695;AFR_AF=0.2716;EUR_AF=0.1928;SAS_AF=0.4233;AA=A|||;VT=SNP
7	136872468	rs150057131	C	T	100	PASS	AC=22;AF=0.00439297;AN=5008;NS=2504;DP=14226;EAS_AF=0;AMR_AF=0.0115;AFR_AF=0.0008;EUR_AF=0.0119;SAS_AF=0.001;AA=C|||;VT=SNP
7	136873735	rs833017	T	C	100	PASS	AC=1914;AF=0.382188;AN=5008;NS=2504;DP=18316;EAS_AF=0.6022;AMR_AF=0.2824;AFR_AF=0.3676;EUR_AF=0.1948;SAS_AF=0.4387;AA=T|||;VT=SNP
7	136874474	rs34212606	C	T	100	PASS	AC=720;AF=0.14377;AN=5008;NS=2504;DP=16094;EAS_AF=0.0437;AMR_AF=0.0893;AFR_AF=0.2716;EUR_AF=0.1779;SAS_AF=0.0777;AA=C|||;VT=SNP
7	136874568	rs833016	G	T	100	PASS	AC=1898;AF=0.378994;AN=5008;NS=2504;DP=16078;EAS_AF=0.6389;AMR_AF=0.281;AFR_AF=0.3744;EUR_AF=0.1879;SAS_AF=0.3834;AA=T|||;VT=SNP
7	136874686	rs833015	G	A	100	PASS	AC=1898;AF=0.378994;AN=5008;NS=2504;DP=17331;EAS_AF=0.6389;AMR_AF=0.281;AFR_AF=0.3744;EUR_AF=0.1879;SAS_AF=0.3834;AA=A|||;VT=SNP
7	136874830	rs833014	T	C	100	PASS	AC=1848;AF=0.36901;AN=5008;NS=2504;DP=17711;EAS_AF=0.6012;AMR_AF=0.2709;AFR_AF=0.3472;EUR_AF=0.1869;SAS_AF=0.4162;AA=T|||;VT=SNP
7	136874959	rs117835462	G	A	100	PASS	AC=38;AF=0.00758786;AN=5008;NS=2504;DP=17517;EAS_AF=0;AMR_AF=0.0231;AFR_AF=0;EUR_AF=0.0169;SAS_AF=0.0051;AA=G|||;VT=SNP
7	136875269	rs75034937	A	C	100	PASS	AC=126;AF=0.0251597;AN=5008;NS=2504;DP=17992;EAS_AF=0;AMR_AF=0.0072;AFR_AF=0.0605;EUR_AF=0.0268;SAS_AF=0.0143;AA=A|||;VT=SNP
7	136875358	rs77580141	G	A	100	PASS	AC=219;AF=0.04373;AN=5008;NS=2504;DP=16919;EAS_AF=0;AMR_AF=0.0504;AFR_AF=0.0113;EUR_AF=0.1342;SAS_AF=0.0348;AA=G|||;VT=SNP
7	136875365	rs1647730	G	A	100	PASS	AC=1894;AF=0.378195;AN=5008;NS=2504;DP=16810;EAS_AF=0.6349;AMR_AF=0.281;AFR_AF=0.3744;EUR_AF=0.1879;SAS_AF=0.3834;AA=A|||;VT=SNP
7	136877151	rs12666004	C	G	100	PASS	AC=807;AF=0.161142;AN=5008;NS=2504;DP=11300;EAS_AF=0.2937;AMR_AF=0.1988;AFR_AF=0.0106;EUR_AF=0.1143;SAS_AF=0.2495;AA=C|||;VT=SNP
7	136878396	rs117350327	T	G	100	PASS	AC=46;AF=0.0091853;AN=5008;NS=2504;DP=13665;EAS_AF=0;AMR_AF=0.0043;AFR_AF=0.0023;EUR_AF=0.0258;SAS_AF=0.0143;AA=T|||;VT=SNP
7	136878697	rs62487098	G	A	100	PASS	AC=1999;AF=0.399161;AN=5008;NS=2504;DP=9472;EAS_AF=0.3185;AMR_AF=0.5836;AFR_AF=0.1664;EUR_AF=0.5805;SAS_AF=0.4796;AA=G|||;VT=SNP
7	136878917	rs832981	C	T	100	PASS	AC=1618;AF=0.323083;AN=5008;NS=2504;DP=14062;EAS_AF=0.5883;AMR_AF=0.2536;AFR_AF=0.2156;EUR_AF=0.159;SAS_AF=0.4131;AA=C|||;VT=SNP
7	136879650	rs832980	G	A	100	PASS	AC=1581;AF=0.315695;AN=5008;NS=2504;DP=16207;EAS_AF=0.5883;AMR_AF=0.2536;AFR_AF=0.2194;EUR_AF=0.159;SAS_AF=0.3701;AA=G|||;VT=SNP
7	136880529	rs62487099	T	C	100	PASS	AC=2015;AF=0.402356;AN=5008;NS=2504;DP=13261;EAS_AF=0.3304;AMR_AF=0.5821;AFR_AF=0.1407;EUR_AF=0.5835;SAS_AF=0.5164;AA=T|||;VT=SNP
7	136880668	rs115308313	T	A	100	PASS	AC=73;AF=0.0145767;AN=5008;NS=2504;DP=14289;EAS_AF=0;AMR_AF=0.013;AFR_AF=0.0265;EUR_AF=0.0239;SAS_AF=0.0051;AA=T|||;VT=SNP
7	136880693	rs11980852	A	G	100	PASS	AC=726;AF=0.144968;AN=5008;NS=2504;DP=14173;EAS_AF=0.0437;AMR_AF=0.0908;AFR_AF=0.2746;EUR_AF=0.1789;SAS_AF=0.0777;AA=A|||;VT=SNP
7	136880753	rs832979	G	T	100	PASS	AC=735;AF=0.146765;AN=5008;NS=2504;DP=13730;EAS_AF=0.3095;AMR_AF=0.0548;AFR_AF=0.1286;EUR_AF=0.0487;SAS_AF=0.1697;AA=G|||;VT=SNP
7	136881009	rs11981607	A	G	100	PASS	AC=884;AF=0.176518;AN=5008;NS=2504;DP=15982;EAS_AF=0.0923;AMR_AF=0.1124;AFR_AF=0.3169;EUR_AF=0.2028;SAS_AF=0.092;AA=A|||;VT=SNP
7	136881363	rs74316121	T	G	100	PASS	AC=169;AF=0.033746;AN=5008;NS=2504;DP=19155;EAS_AF=0;AMR_AF=0.0346;AFR_AF=0.0106;EUR_AF=0.1113;SAS_AF=0.0194;AA=t|||;VT=SNP
7	136882430	rs143886401	C	A	100	PASS	AC=22;AF=0.00439297;AN=5008;NS=2504;DP=15291;EAS_AF=0;AMR_AF=0.0043;AFR_AF=0.0015;EUR_AF=0.0139;SAS_AF=0.0031;AA=C|||;VT=SNP
7	136882481	rs832978	C	T	100	PASS	AC=4851;AF=0.96865;AN=5008;NS=2504;DP=14455;EAS_AF=0.999;AMR_AF=0.9597;AFR_AF=0.9682;EUR_AF=0.9443;SAS_AF=0.9693;AA=T|||;VT=SNP
7	136882803	rs6965180	C	T	100	PASS	AC=73;AF=0.0145767;AN=5008;NS=2504;DP=15267;EAS_AF=0;AMR_AF=0.013;AFR_AF=0.0265;EUR_AF=0.0239;SAS_AF=0.0051;AA=C|||;VT=SNP
7	136882822	rs832977	A	C	100	PASS	AC=4530;AF=0.904553;AN=5008;NS=2504;DP=15386;EAS_AF=0.999;AMR_AF=0.9496;AFR_AF=0.7216;EUR_AF=0.9433;SAS_AF=0.9826;AA=C|||;VT=SNP
7	136882925	rs6467700	G	A	100	PASS	AC=1893;AF=0.377995;AN=5008;NS=2504;DP=15677;EAS_AF=0.3254;AMR_AF=0.5432;AFR_AF=0.1165;EUR_AF=0.5586;SAS_AF=0.4826;AA=G|||;VT=SNP
7	136883250	rs117806312	C	A	100	PASS	AC=73;AF=0.0145767;AN=5008;NS=2504;DP=17968;EAS_AF=0;AMR_AF=0.013;AFR_AF=0.0265;EUR_AF=0.0239;SAS_AF=0.0051;AA=C|||;VT=SNP
7	136884150	rs832976	T	A	100	PASS	AC=2558;AF=0.510783;AN=5008;NS=2504;DP=16470;EAS_AF=0.6786;AMR_AF=0.4006;AFR_AF=0.5408;EUR_AF=0.3678;SAS_AF=0.5225;AA=A|||;VT=SNP
7	136884646	rs11765797	T	C	100	PASS	AC=808;AF=0.161342;AN=5008;NS=2504;DP=15841;EAS_AF=0.2788;AMR_AF=0.1988;AFR_AF=0.0106;EUR_AF=0.1153;SAS_AF=0.2648;AA=T|||;VT=SNP
7	136885017	rs12707351	T	C	100	PASS	AC=4864;AF=0.971246;AN=5008;NS=2504;DP=17725;EAS_AF=0.999;AMR_AF=0.9597;AFR_AF=0.9682;EUR_AF=0.9443;SAS_AF=0.9826;AA=C|||;VT=SNP
7	136885264	rs117599115	C	T	100	PASS	AC=73;AF=0.0145767;AN=5008;NS=2504;DP=19573;EAS_AF=0;AMR_AF=0.013;AFR_AF=0.0265;EUR_AF=0.0239;SAS_AF=0.0051;AA=C|||;VT=SNP
7	136886128	rs114601314	C	T	100	PASS	AC=59;AF=0.0117812;AN=5008;NS=2504;DP=16998;EAS_AF=0;AMR_AF=0.0159;AFR_AF=0.0257;EUR_AF=0.0119;SAS_AF=0.002;AA=C|||;VT=SNP
7	136886173	rs832985	C	T	100	PASS	AC=4807;AF=0.959864;AN=5008;NS=2504;DP=16002;EAS_AF=0.999;AMR_AF=0.9582;AFR_AF=0.9259;EUR_AF=0.9443;SAS_AF=0.9826;AA=T|||;VT=SNP
7	136886962	rs77514279	G	C	100	PASS	AC=78;AF=0.0155751;AN=5008;NS=2504;DP=17403;EAS_AF=0.001;AMR_AF=0.0115;AFR_AF=0.0008;EUR_AF=0.0278;SAS_AF=0.0409;AA=G|||;VT=SNP
7	136888003	rs73162481	T	C	100	PASS	AC=490;AF=0.0978435;AN=5008;NS=2504;DP=16461;EAS_AF=0.0129;AMR_AF=0.1513;AFR_AF=0.0129;EUR_AF=0.2247;SAS_AF=0.1319;AA=T|||;VT=SNP
7	136888211	rs13243562	A	G	100	PASS	AC=2010;AF=0.401358;AN=5008;NS=2504;DP=15507;EAS_AF=0.3284;AMR_AF=0.5778;AFR_AF=0.1664;EUR_AF=0.5755;SAS_AF=0.4898;AA=A|||;VT=SNP
7	136888610	rs832984	T	C	100	PASS	AC=2572;AF=0.513578;AN=5008;NS=2504;DP=18412;EAS_AF=0.6736;AMR_AF=0.3991;AFR_AF=0.5552;EUR_AF=0.3688;SAS_AF=0.5225;AA=C|||;VT=SNP
7	136889326	rs145296967	T	C	100	PASS	AC=18;AF=0.00359425;AN=5008;NS=2504;DP=19920;EAS_AF=0;AMR_AF=0.0159;AFR_AF=0.0008;EUR_AF=0.005;SAS_AF=0.001;AA=T|||;VT=SNP
7	136890850	rs832983	T	A	100	PASS	AC=1616;AF=0.322684;AN=5008;NS=2504;DP=21451;EAS_AF=0.5863;AMR_AF=0.2536;AFR_AF=0.2163;EUR_AF=0.161;SAS_AF=0.41;AA=T|||;VT=SNP
7	136890899	rs6956306	T	C	100	PASS	AC=73;AF=0.0145767;AN=5008;NS=2504;DP=20842;EAS_AF=0;AMR_AF=0.013;AFR_AF=0.0265;EUR_AF=0.0239;SAS_AF=0.0051;AA=T|||;VT=SNP
7	136891092	rs117935145	C	T	100	PASS	AC=59;AF=0.0117812;AN=5008;NS=2504;DP=15407;EAS_AF=0;AMR_AF=0.0159;AFR_AF=0.0038;EUR_AF=0.0249;SAS_AF=0.0184;AA=C|||;VT=SNP
7	136891182	rs13228205	G	A	100	PASS	AC=108;AF=0.0215655;AN=5008;NS=2504;DP=17488;EAS_AF=0;AMR_AF=0.0461;AFR_AF=0.0045;EUR_AF=0.0636;SAS_AF=0.0061;AA=G|||;VT=SNP
7	136891459	rs4732247	T	G	100	PASS	AC=2009;AF=0.401158;AN=5008;NS=2504;DP=16032;EAS_AF=0.3304;AMR_AF=0.5836;AFR_AF=0.1445;EUR_AF=0.5795;SAS_AF=0.5082;AA=T|||;VT=SNP
7	136891865	rs139870019	C	A	100	PASS	AC=88;AF=0.0175719;AN=5008;NS=2504;DP=14050;EAS_AF=0.0437;AMR_AF=0.0043;AFR_AF=0.0023;EUR_AF=0.0149;SAS_AF=0.0235;AA=C|||;VT=SNP
7	136892170	rs12154638	C	T	100	PASS	AC=92;AF=0.0183706;AN=5008;NS=2504;DP=14694;EAS_AF=0;AMR_AF=0.0461;AFR_AF=0.0038;EUR_AF=0.0447;SAS_AF=0.0102;AA=C|||;VT=SNP
7	136892490	rs67323673	A	G	100	PASS	AC=722;AF=0.144169;AN=5008;NS=2504;DP=14580;EAS_AF=0.0456;AMR_AF=0.0893;AFR_AF=0.27;EUR_AF=0.1799;SAS_AF=0.0777;AA=A|||;VT=SNP
7	136893026	rs117593633	G	A	100	PASS	AC=48;AF=0.00958466;AN=5008;NS=2504;DP=17725;EAS_AF=0;AMR_AF=0.0187;AFR_AF=0.0015;EUR_AF=0.0318;SAS_AF=0.001;AA=G|||;VT=SNP
7	136893198	rs34624085	T	A	100	PASS	AC=753;AF=0.150359;AN=5008;NS=2504;DP=17374;EAS_AF=0.0456;AMR_AF=0.0951;AFR_AF=0.2905;EUR_AF=0.1799;SAS_AF=0.0777;AA=T|||;VT=SNP
7	136893320	rs1725021	T	C	100	PASS	AC=2550;AF=0.509185;AN=5008;NS=2504;DP=18083;EAS_AF=0.6766;AMR_AF=0.3934;AFR_AF=0.5545;EUR_AF=0.3668;SAS_AF=0.5041;AA=T|||;VT=SNP
7	136893417	rs1725022	T	A	100	PASS	AC=1517;AF=0.302915;AN=5008;NS=2504;DP=19194;EAS_AF=0.5913;AMR_AF=0.2464;AFR_AF=0.1377;EUR_AF=0.162;SAS_AF=0.4141;AA=T|||;VT=SNP
7	136894484	rs11773575	A	G	100	PASS	AC=809;AF=0.161542;AN=5008;NS=2504;DP=17659;EAS_AF=0.2808;AMR_AF=0.1988;AFR_AF=0.0106;EUR_AF=0.1173;SAS_AF=0.2618;AA=A|||;VT=SNP
7	136894828	rs10954575	T	C	100	PASS	AC=1956;AF=0.390575;AN=5008;NS=2504;DP=17745;EAS_AF=0.3264;AMR_AF=0.5562;AFR_AF=0.1452;EUR_AF=0.5775;SAS_AF=0.4785;AA=T|||;VT=SNP
7	136897071	rs2693652	A	T	100	PASS	AC=1654;AF=0.330272;AN=5008;NS=2504;DP=18257;EAS_AF=0.5923;AMR_AF=0.2594;AFR_AF=0.2171;EUR_AF=0.167;SAS_AF=0.4315;AA=A|||;VT=SNP
7	136897419	rs35837497	A	G	100	PASS	AC=756;AF=0.150958;AN=5008;NS=2504;DP=19051;EAS_AF=0.0456;AMR_AF=0.0951;AFR_AF=0.292;EUR_AF=0.1799;SAS_AF=0.0787;AA=A|||;VT=SNP
7	136898372	rs12538395	G	A	100	PASS	AC=1939;AF=0.387181;AN=5008;NS=2504;DP=13906;EAS_AF=0.3224;AMR_AF=0.5764;AFR_AF=0.1445;EUR_AF=0.5706;SAS_AF=0.4591;AA=G|||;VT=SNP
7	136899513	rs149601380	C	T	100	PASS	AC=45;AF=0.00898562;AN=5008;NS=2504;DP=18089;EAS_AF=0;AMR_AF=0.0058;AFR_AF=0.0015;EUR_AF=0.0219;SAS_AF=0.0174;AA=C|||;VT=SNP
7	136899590	rs34396191	T	G	100	PASS	AC=762;AF=0.152157;AN=5008;NS=2504;DP=18498;EAS_AF=0.0466;AMR_AF=0.0951;AFR_AF=0.2965;EUR_AF=0.1799;SAS_AF=0.0777;AA=G|||;VT=SNP
7	136900859	rs74326718	C	T	100	PASS	AC=110;AF=0.0219649;AN=5008;NS=2504;DP=20377;EAS_AF=0;AMR_AF=0.013;AFR_AF=0.025;EUR_AF=0.0348;SAS_AF=0.0337;AA=C|||;VT=SNP
7	136900860	rs75521148	G	A	100	PASS	AC=87;AF=0.0173722;AN=5008;NS=2504;DP=20118;EAS_AF=0;AMR_AF=0.0115;AFR_AF=0.0098;EUR_AF=0.0547;SAS_AF=0.0112;AA=A|||;VT=SNP
7	136900867	rs118092013	G	T	100	PASS	AC=45;AF=0.00898562;AN=5008;NS=2504;DP=20350;EAS_AF=0;AMR_AF=0.0101;AFR_AF=0.0068;EUR_AF=0.0239;SAS_AF=0.0051;AA=G|||;VT=SNP
7	136901198	rs145489834	G	A	100	PASS	AC=32;AF=0.00638978;AN=5008;NS=2504;DP=20163;EAS_AF=0;AMR_AF=0.0159;AFR_AF=0.0008;EUR_AF=0.007;SAS_AF=0.0133;AA=G|||;VT=SNP
7	136901566	rs67726386	A	G	100	PASS	AC=728;AF=0.145367;AN=5008;NS=2504;DP=14900;EAS_AF=0.0437;AMR_AF=0.0908;AFR_AF=0.2761;EUR_AF=0.1799;SAS_AF=0.0767;AA=A|||;VT=SNP
7	136901669	rs832974	G	T	100	PASS	AC=2545;AF=0.508187;AN=5008;NS=2504;DP=16736;EAS_AF=0.6806;AMR_AF=0.3934;AFR_AF=0.5598;EUR_AF=0.3708;SAS_AF=0.4836;AA=T|||;VT=SNP
7	136901743	rs832973	C	T	100	PASS	AC=1936;AF=0.386581;AN=5008;NS=2504;DP=14956;EAS_AF=0.3165;AMR_AF=0.5576;AFR_AF=0.1316;EUR_AF=0.5845;SAS_AF=0.4785;AA=C|||;VT=SNP
7	136901800	rs844275	T	C	100	PASS	AC=1937;AF=0.386781;AN=5008;NS=2504;DP=15811;EAS_AF=0.3224;AMR_AF=0.5562;AFR_AF=0.1286;EUR_AF=0.5835;SAS_AF=0.4796;AA=T|||;VT=SNP
7	136903045	rs35315976	C	T	100	PASS	AC=817;AF=0.163139;AN=5008;NS=2504;DP=18562;EAS_AF=0.0833;AMR_AF=0.0994;AFR_AF=0.3011;EUR_AF=0.1799;SAS_AF=0.0869;AA=T|||;VT=SNP
7	136903067	rs117682976	T	A	100	PASS	AC=68;AF=0.0135783;AN=5008;NS=2504;DP=18173;EAS_AF=0;AMR_AF=0.013;AFR_AF=0.0219;EUR_AF=0.0239;SAS_AF=0.0061;AA=T|||;VT=SNP
7	136903222	rs79264005	G	A	100	PASS	AC=44;AF=0.00878594;AN=5008;NS=2504;DP=18123;EAS_AF=0;AMR_AF=0.0014;AFR_AF=0;EUR_AF=0.0109;SAS_AF=0.0327;AA=G|||;VT=SNP
7	136903671	rs12538185	C	T	100	PASS	AC=486;AF=0.0970447;AN=5008;NS=2504;DP=18687;EAS_AF=0.0129;AMR_AF=0.1513;AFR_AF=0.0129;EUR_AF=0.2217;SAS_AF=0.1309;AA=C|||;VT=SNP
7	136903678	rs117733210	G	A	100	PASS	AC=132;AF=0.0263578;AN=5008;NS=2504;DP=18568;EAS_AF=0;AMR_AF=0.0519;AFR_AF=0.0068;EUR_AF=0.0547;SAS_AF=0.0327;AA=G|||;VT=SNP
7	136904298	rs2017578	G	A	100	PASS	AC=727;AF=0.145168;AN=5008;NS=2504;DP=16990;EAS_AF=0.0427;AMR_AF=0.0908;AFR_AF=0.2769;EUR_AF=0.1799;SAS_AF=0.0757;AA=G|||;VT=SNP
7	136904386	rs1579354	T	C	100	PASS	AC=1554;AF=0.310304;AN=5008;NS=2504;DP=18007;EAS_AF=0.6002;AMR_AF=0.2536;AFR_AF=0.1362;EUR_AF=0.169;SAS_AF=0.4325;AA=T|||;VT=SNP
7	136905724	rs6975947	T	G	100	PASS	AC=2541;AF=0.507388;AN=5008;NS=2504;DP=18712;EAS_AF=0.6806;AMR_AF=0.3703;AFR_AF=0.5794;EUR_AF=0.3688;SAS_AF=0.4714;AA=G|||;VT=SNP
7	136907174	rs13221814	G	T	100	PASS	AC=708;AF=0.141374;AN=5008;NS=2504;DP=18420;EAS_AF=0.0427;AMR_AF=0.0893;AFR_AF=0.2723;EUR_AF=0.171;SAS_AF=0.0726;AA=G|||;VT=SNP
7	136907248	rs1593296	G	T	100	PASS	AC=977;AF=0.195088;AN=5008;NS=2504;DP=17783;EAS_AF=0.0833;AMR_AF=0.1182;AFR_AF=0.3971;EUR_AF=0.1948;SAS_AF=0.092;AA=T|||;VT=SNP
7	136907452	rs1593294	T	G	100	PASS	AC=699;AF=0.139577;AN=5008;NS=2504;DP=16273;EAS_AF=0.0446;AMR_AF=0.0879;AFR_AF=0.2648;EUR_AF=0.171;SAS_AF=0.0726;AA=T|||;VT=SNP
7	136908061	rs72611534	A	G	100	PASS	AC=839;AF=0.167532;AN=5008;NS=2504;DP=14314;EAS_AF=0.2966;AMR_AF=0.1902;AFR_AF=0.0159;EUR_AF=0.1213;SAS_AF=0.271;AA=A|||;VT=SNP
7	136908202	rs33923356	T	G	100	PASS	AC=1965;AF=0.392372;AN=5008;NS=2504;DP=14479;EAS_AF=0.3423;AMR_AF=0.2983;AFR_AF=0.5756;EUR_AF=0.2972;SAS_AF=0.3609;AA=T|||;VT=SNP
7	136908245	rs10228861	C	A	100	PASS	AC=1115;AF=0.222644;AN=5008;NS=2504;DP=15235;EAS_AF=0.0823;AMR_AF=0.1124;AFR_AF=0.5106;EUR_AF=0.1759;SAS_AF=0.1043;AA=A|||;VT=SNP
7	136908376	rs832956	G	A	100	PASS	AC=186;AF=0.0371406;AN=5008;NS=2504;DP=15138;EAS_AF=0.002;AMR_AF=0.0375;AFR_AF=0.0303;EUR_AF=0.0547;SAS_AF=0.0644;AA=G|||;VT=SNP
7	136908641	rs1376610	A	G	100	PASS	AC=1665;AF=0.332468;AN=5008;NS=2504;DP=15425;EAS_AF=0.6032;AMR_AF=0.2565;AFR_AF=0.2337;EUR_AF=0.17;SAS_AF=0.408;AA=A|||;VT=SNP
7	136908645	rs1376611	T	C	100	PASS	AC=1665;AF=0.332468;AN=5008;NS=2504;DP=15429;EAS_AF=0.6032;AMR_AF=0.2565;AFR_AF=0.2337;EUR_AF=0.17;SAS_AF=0.408;AA=T|||;VT=SNP
7	136908869	rs118091598	T	C	100	PASS	AC=29;AF=0.00579073;AN=5008;NS=2504;DP=17960;EAS_AF=0;AMR_AF=0.0086;AFR_AF=0.0045;EUR_AF=0.0109;SAS_AF=0.0061;AA=T|||;VT=SNP
7	136908933	rs7808104	C	G	100	PASS	AC=73;AF=0.0145767;AN=5008;NS=2504;DP=18796;EAS_AF=0;AMR_AF=0.0144;AFR_AF=0.025;EUR_AF=0.0239;SAS_AF=0.0061;AA=C|||;VT=SNP
7	136909656	rs832955	G	A	100	PASS	AC=186;AF=0.0371406;AN=5008;NS=2504;DP=15143;EAS_AF=0.002;AMR_AF=0.0375;AFR_AF=0.0303;EUR_AF=0.0547;SAS_AF=0.0644;AA=G|||;VT=SNP
7	136909846	rs17603400	A	G	100	PASS	AC=126;AF=0.0251597;AN=5008;NS=2504;DP=16151;EAS_AF=0.003;AMR_AF=0.0461;AFR_AF=0.0038;EUR_AF=0.0765;SAS_AF=0.0092;AA=A|||;VT=SNP
7	136909945	rs73452923	C	T	100	PASS	AC=972;AF=0.194089;AN=5008;NS=2504;DP=16236;EAS_AF=0.0813;AMR_AF=0.1182;AFR_AF=0.3971;EUR_AF=0.1948;SAS_AF=0.089;AA=T|||;VT=SNP
7	136910016	rs115977518	T	C	100	PASS	AC=73;AF=0.0145767;AN=5008;NS=2504;DP=14879;EAS_AF=0;AMR_AF=0.0144;AFR_AF=0.025;EUR_AF=0.0239;SAS_AF=0.0061;AA=T|||;VT=SNP
7	136911814	rs6970141	T	C	100	PASS	AC=892;AF=0.178115;AN=5008;NS=2504;DP=16150;EAS_AF=0.0437;AMR_AF=0.0994;AFR_AF=0.385;EUR_AF=0.175;SAS_AF=0.0961;AA=T|||;VT=SNP
7	136911966	rs17168987	G	A	100	PASS	AC=652;AF=0.130192;AN=5008;NS=2504;DP=13861;EAS_AF=0.3085;AMR_AF=0.062;AFR_AF=0.1029;EUR_AF=0.0487;SAS_AF=0.1155;AA=G|||;VT=SNP
7	136912038	rs12668115	T	C	100	PASS	AC=677;AF=0.135184;AN=5008;NS=2504;DP=16058;EAS_AF=0.3085;AMR_AF=0.062;AFR_AF=0.1029;EUR_AF=0.0487;SAS_AF=0.1411;AA=T|||;VT=SNP
7	136912903	rs11505752	A	G	100	PASS	AC=1645;AF=0.328474;AN=5008;NS=2504;DP=19243;EAS_AF=0.6101;AMR_AF=0.2565;AFR_AF=0.2337;EUR_AF=0.17;SAS_AF=0.3804;AA=A|||;VT=SNP
7	136913001	rs62487101	T	C	100	PASS	AC=127;AF=0.0253594;AN=5008;NS=2504;DP=18726;EAS_AF=0.003;AMR_AF=0.0461;AFR_AF=0.0038;EUR_AF=0.0775;SAS_AF=0.0092;AA=T|||;VT=SNP
7	136913061	rs78734830	G	A	100	PASS	AC=250;AF=0.0499201;AN=5008;NS=2504;DP=19392;EAS_AF=0.002;AMR_AF=0.0476;AFR_AF=0.0651;EUR_AF=0.0577;SAS_AF=0.0726;AA=G|||;VT=SNP
7	136913148	rs17510996	G	A	100	PASS	AC=106;AF=0.0211661;AN=5008;NS=2504;DP=18660;EAS_AF=0;AMR_AF=0.0461;AFR_AF=0.0045;EUR_AF=0.0626;SAS_AF=0.0051;AA=G|||;VT=SNP
7	136913223	rs10256915	A	G	100	PASS	AC=2790;AF=0.557109;AN=5008;NS=2504;DP=18281;EAS_AF=0.6944;AMR_AF=0.4006;AFR_AF=0.7436;EUR_AF=0.3499;SAS_AF=0.4877;AA=G|||;VT=SNP
7	136913425	rs1839780	T	C	100	PASS	AC=1037;AF=0.207069;AN=5008;NS=2504;DP=19528;EAS_AF=0.0456;AMR_AF=0.1037;AFR_AF=0.4879;EUR_AF=0.1799;SAS_AF=0.0951;AA=T|||;VT=SNP
7	136913769	rs10954576	A	G	100	PASS	AC=903;AF=0.180312;AN=5008;NS=2504;DP=21016;EAS_AF=0.3403;AMR_AF=0.2219;AFR_AF=0.0121;EUR_AF=0.1193;SAS_AF=0.2761;AA=A|||;VT=SNP
7	136913885	rs6956523	T	A	100	PASS	AC=1143;AF=0.228235;AN=5008;NS=2504;DP=21793;EAS_AF=0.0456;AMR_AF=0.1095;AFR_AF=0.5651;EUR_AF=0.1799;SAS_AF=0.0951;AA=T|||;VT=SNP
7	136914815	rs10954577	A	G	100	PASS	AC=1545;AF=0.308506;AN=5008;NS=2504;DP=18464;EAS_AF=0.6111;AMR_AF=0.2493;AFR_AF=0.1445;EUR_AF=0.168;SAS_AF=0.4049;AA=A|||;VT=SNP
7	136915059	rs17168990	G	T	100	PASS	AC=734;AF=0.146565;AN=5008;NS=2504;DP=18909;EAS_AF=0.0427;AMR_AF=0.0937;AFR_AF=0.2897;EUR_AF=0.172;SAS_AF=0.0716;AA=G|||;VT=SNP
7	136915362	rs11561959	T	C	100	PASS	AC=823;AF=0.164337;AN=5008;NS=2504;DP=18804;EAS_AF=0.2996;AMR_AF=0.1873;AFR_AF=0.0091;EUR_AF=0.1183;SAS_AF=0.2658;AA=T|||;VT=SNP
7	136915408	rs1451528	A	C	100	PASS	AC=3093;AF=0.617612;AN=5008;NS=2504;DP=19103;EAS_AF=0.6925;AMR_AF=0.4207;AFR_AF=0.8366;EUR_AF=0.4245;SAS_AF=0.5828;AA=C|||;VT=SNP
7	136916392	rs17168991	C	T	100	PASS	AC=682;AF=0.136182;AN=5008;NS=2504;DP=19086;EAS_AF=0.3065;AMR_AF=0.0634;AFR_AF=0.1263;EUR_AF=0.0487;SAS_AF=0.1155;AA=C|||;VT=SNP
7	136916460	rs182519554	T	C	100	PASS	AC=14;AF=0.00279553;AN=5008;NS=2504;DP=17912;EAS_AF=0;AMR_AF=0.0058;AFR_AF=0.0008;EUR_AF=0.0089;SAS_AF=0;AA=T|||;VT=SNP
7	136916650	rs73162490	G	A	100	PASS	AC=15;AF=0.00299521;AN=5008;NS=2504;DP=17104;EAS_AF=0;AMR_AF=0.0014;AFR_AF=0;EUR_AF=0.0129;SAS_AF=0.001;AA=g|||;VT=SNP
7	136916751	rs17168993	G	C	100	PASS	AC=1610;AF=0.321486;AN=5008;NS=2504;DP=17878;EAS_AF=0.6012;AMR_AF=0.2522;AFR_AF=0.233;EUR_AF=0.167;SAS_AF=0.3609;AA=G|||;VT=SNP
7	136916976	rs10488606	T	C	100	PASS	AC=1147;AF=0.229034;AN=5008;NS=2504;DP=18298;EAS_AF=0.0456;AMR_AF=0.1095;AFR_AF=0.5651;EUR_AF=0.1789;SAS_AF=0.1002;AA=T|||;VT=SNP
7	136917794	rs727184	C	T	100	PASS	AC=1012;AF=0.202077;AN=5008;NS=2504;DP=20787;EAS_AF=0.0437;AMR_AF=0.1052;AFR_AF=0.4697;EUR_AF=0.1789;SAS_AF=0.0961;AA=C|||;VT=SNP
7	136917806	rs727185	T	C	100	PASS	AC=1144;AF=0.228435;AN=5008;NS=2504;DP=20922;EAS_AF=0.0456;AMR_AF=0.111;AFR_AF=0.5651;EUR_AF=0.1789;SAS_AF=0.0961;AA=T|||;VT=SNP
7	136918167	rs75611580	C	T	100	PASS	AC=13;AF=0.00259585;AN=5008;NS=2504;DP=19689;EAS_AF=0;AMR_AF=0.0043;AFR_AF=0;EUR_AF=0.006;SAS_AF=0.0041;AA=C|||;VT=SNP
7	136919923	rs28489068	G	A	100	PASS	AC=1516;AF=0.302716;AN=5008;NS=2504;DP=21702;EAS_AF=0.3502;AMR_AF=0.1628;AFR_AF=0.4871;EUR_AF=0.2207;SAS_AF=0.1881;AA=G|||;VT=SNP
7	136920041	rs17168999	C	T	100	PASS	AC=677;AF=0.135184;AN=5008;NS=2504;DP=19634;EAS_AF=0.3036;AMR_AF=0.0634;AFR_AF=0.1241;EUR_AF=0.0487;SAS_AF=0.1166;AA=C|||;VT=SNP
7	136920168	rs10488607	C	G	100	PASS	AC=734;AF=0.146565;AN=5008;NS=2504;DP=21667;EAS_AF=0.0645;AMR_AF=0.0908;AFR_AF=0.27;EUR_AF=0.174;SAS_AF=0.0757;AA=C|||;VT=SNP
7	136920364	rs721239	A	C	100	PASS	AC=2472;AF=0.49361;AN=5008;NS=2504;DP=22491;EAS_AF=0.6885;AMR_AF=0.3948;AFR_AF=0.5091;EUR_AF=0.3618;SAS_AF=0.4775;AA=C|||;VT=SNP
7	136920870	rs116953599	T	G	100	PASS	AC=128;AF=0.0255591;AN=5008;NS=2504;DP=18357;EAS_AF=0.0466;AMR_AF=0.0159;AFR_AF=0.0008;EUR_AF=0.007;SAS_AF=0.0634;AA=T|||;VT=SNP
7	136921062	rs322295	C	T	100	PASS	AC=2729;AF=0.544928;AN=5008;NS=2504;DP=18505;EAS_AF=0.6657;AMR_AF=0.4553;AFR_AF=0.5772;EUR_AF=0.4453;SAS_AF=0.5429;AA=T|||;VT=SNP
7	136921270	rs322294	T	C	100	PASS	AC=3007;AF=0.600439;AN=5008;NS=2504;DP=17225;EAS_AF=0.6637;AMR_AF=0.4611;AFR_AF=0.7678;EUR_AF=0.4513;SAS_AF=0.5613;AA=A|||;VT=SNP
7	136921667	rs72611535	G	C	100	PASS	AC=803;AF=0.160343;AN=5008;NS=2504;DP=14233;EAS_AF=0.249;AMR_AF=0.2003;AFR_AF=0.0182;EUR_AF=0.1332;SAS_AF=0.2607;AA=G|||;VT=SNP
7	136921761	rs13242861	T	C	100	PASS	AC=1425;AF=0.284545;AN=5008;NS=2504;DP=13924;EAS_AF=0.38;AMR_AF=0.1614;AFR_AF=0.3457;EUR_AF=0.2356;SAS_AF=0.2413;AA=T|||;VT=SNP
7	136922629	rs117640371	C	G	100	PASS	AC=65;AF=0.0129792;AN=5008;NS=2504;DP=17247;EAS_AF=0;AMR_AF=0.013;AFR_AF=0.0008;EUR_AF=0.0348;SAS_AF=0.0204;AA=C|||;VT=SNP
7	136923508	rs891587	T	C	100	PASS	AC=890;AF=0.177716;AN=5008;NS=2504;DP=19660;EAS_AF=0.3056;AMR_AF=0.2305;AFR_AF=0.0182;EUR_AF=0.1223;SAS_AF=0.2812;AA=T|||;VT=SNP
7	136923730	rs891586	T	C	100	PASS	AC=891;AF=0.177915;AN=5008;NS=2504;DP=18909;EAS_AF=0.3065;AMR_AF=0.2305;AFR_AF=0.0182;EUR_AF=0.1223;SAS_AF=0.2812;AA=T|||;VT=SNP
7	136924174	rs184504803	T	A	100	PASS	AC=27;AF=0.00539137;AN=5008;NS=2504;DP=11109;EAS_AF=0;AMR_AF=0.0058;AFR_AF=0.0008;EUR_AF=0.0119;SAS_AF=0.0102;AA=T|||;VT=SNP
7	136924226	rs144487135	C	T	100	PASS	AC=218;AF=0.0435304;AN=5008;NS=2504;DP=13200;EAS_AF=0.0714;AMR_AF=0.013;AFR_AF=0.0862;EUR_AF=0.0159;SAS_AF=0.0072;AA=C|||;VT=SNP
7	136924846	rs77063876	C	T	100	PASS	AC=34;AF=0.00678914;AN=5008;NS=2504;DP=20598;EAS_AF=0;AMR_AF=0.0058;AFR_AF=0.003;EUR_AF=0.0229;SAS_AF=0.0031;AA=C|||;VT=SNP
7	136925134	rs4142090	C	G	100	PASS	AC=868;AF=0.173323;AN=5008;NS=2504;DP=18384;EAS_AF=0.3036;AMR_AF=0.2277;AFR_AF=0.0174;EUR_AF=0.1223;SAS_AF=0.2638;AA=C|||;VT=SNP
7	136925471	rs864428	C	T	100	PASS	AC=2631;AF=0.525359;AN=5008;NS=2504;DP=19260;EAS_AF=0.375;AMR_AF=0.4121;AFR_AF=0.8525;EUR_AF=0.4175;SAS_AF=0.4294;AA=T|||;VT=SNP
7	136926257	rs62487104	T	C	100	PASS	AC=586;AF=0.117013;AN=5008;NS=2504;DP=18125;EAS_AF=0.0069;AMR_AF=0.0793;AFR_AF=0.2769;EUR_AF=0.1223;SAS_AF=0.0358;AA=T|||;VT=SNP
7	136926419	rs1864609	A	C	100	PASS	AC=861;AF=0.171925;AN=5008;NS=2504;DP=19567;EAS_AF=0;AMR_AF=0.0937;AFR_AF=0.4622;EUR_AF=0.1451;SAS_AF=0.0399;AA=A|||;VT=SNP
7	136926447	rs77997292	T	C	100	PASS	AC=132;AF=0.0263578;AN=5008;NS=2504;DP=20090;EAS_AF=0;AMR_AF=0.0159;AFR_AF=0.059;EUR_AF=0.0249;SAS_AF=0.0184;AA=T|||;VT=SNP
7	136926814	rs706557	T	C	100	PASS	AC=445;AF=0.0888578;AN=5008;NS=2504;DP=17644;EAS_AF=0.006;AMR_AF=0.0836;AFR_AF=0.1301;EUR_AF=0.1093;SAS_AF=0.1012;AA=T|||;VT=SNP
7	136927464	rs72611536	C	G	100	PASS	AC=854;AF=0.170527;AN=5008;NS=2504;DP=17126;EAS_AF=0.3016;AMR_AF=0.2003;AFR_AF=0.0182;EUR_AF=0.1233;SAS_AF=0.2689;AA=C|||;VT=SNP
7	136927747	rs143505956	G	A	100	PASS	AC=131;AF=0.0261581;AN=5008;NS=2504;DP=18050;EAS_AF=0;AMR_AF=0.0159;AFR_AF=0.0582;EUR_AF=0.0249;SAS_AF=0.0184;AA=G|||;VT=SNP
7	136927840	rs111353739	C	T	100	PASS	AC=30;AF=0.00599042;AN=5008;NS=2504;DP=17997;EAS_AF=0.001;AMR_AF=0.0115;AFR_AF=0.0023;EUR_AF=0.0159;SAS_AF=0.002;AA=c|||;VT=SNP
7	136928381	rs4732250	T	A	100	PASS	AC=174;AF=0.0347444;AN=5008;NS=2504;DP=19548;EAS_AF=0.002;AMR_AF=0.0519;AFR_AF=0.0045;EUR_AF=0.0994;SAS_AF=0.0307;AA=T|||;VT=SNP
7	136928501	rs75507813	C	A	100	PASS	AC=16;AF=0.00319489;AN=5008;NS=2504;DP=17441;EAS_AF=0;AMR_AF=0.0043;AFR_AF=0;EUR_AF=0.007;SAS_AF=0.0061;AA=C|||;VT=SNP
7	136928616	rs6946427	G	C	100	PASS	AC=86;AF=0.0171725;AN=5008;NS=2504;DP=16640;EAS_AF=0;AMR_AF=0.0115;AFR_AF=0.0303;EUR_AF=0.0249;SAS_AF=0.0133;AA=G|||;VT=SNP
7	136928699	rs844287	C	G	100	PASS	AC=565;AF=0.112819;AN=5008;NS=2504;DP=16188;EAS_AF=0.006;AMR_AF=0.0965;AFR_AF=0.1959;EUR_AF=0.1302;SAS_AF=0.1043;AA=C|||;VT=SNP
7	136928959	rs77912591	G	A	100	PASS	AC=34;AF=0.00678914;AN=5008;NS=2504;DP=13456;EAS_AF=0;AMR_AF=0.0058;AFR_AF=0.003;EUR_AF=0.0229;SAS_AF=0.0031;AA=G|||;VT=SNP
7	136929296	rs111342824	A	G	100	PASS	AC=337;AF=0.0672923;AN=5008;NS=2504;DP=14511;EAS_AF=0.0714;AMR_AF=0.0216;AFR_AF=0.1528;EUR_AF=0.0388;SAS_AF=0.0092;AA=G|||;VT=SNP
7	136930355	rs11772540	G	C	100	PASS	AC=1070;AF=0.213658;AN=5008;NS=2504;DP=18099;EAS_AF=0.373;AMR_AF=0.2104;AFR_AF=0.1067;EUR_AF=0.1382;SAS_AF=0.274;AA=C|||;VT=SNP
7	136930512	rs80256570	C	G	100	PASS	AC=36;AF=0.0071885;AN=5008;NS=2504;DP=15989;EAS_AF=0;AMR_AF=0.0058;AFR_AF=0.0015;EUR_AF=0.0179;SAS_AF=0.0123;AA=C|||;VT=SNP
7	136930539	rs62487105	C	G	100	PASS	AC=741;AF=0.147963;AN=5008;NS=2504;DP=16162;EAS_AF=0.0694;AMR_AF=0.0821;AFR_AF=0.3306;EUR_AF=0.1352;SAS_AF=0.0419;AA=G|||;VT=SNP
7	136930571	rs71541344	A	T	100	PASS	AC=193;AF=0.0385383;AN=5008;NS=2504;DP=15990;EAS_AF=0;AMR_AF=0.0432;AFR_AF=0.0098;EUR_AF=0.1143;SAS_AF=0.0358;AA=A|||;VT=SNP
7	136930605	rs80078783	A	G	100	PASS	AC=35;AF=0.00698882;AN=5008;NS=2504;DP=17180;EAS_AF=0;AMR_AF=0.0058;AFR_AF=0.0038;EUR_AF=0.0229;SAS_AF=0.0031;AA=A|||;VT=SNP
7	136930828	rs322303	T	G	100	PASS	AC=366;AF=0.0730831;AN=5008;NS=2504;DP=16726;EAS_AF=0.006;AMR_AF=0.0821;AFR_AF=0.0734;EUR_AF=0.1064;SAS_AF=0.1012;AA=C|||;VT=SNP
7	136931076	rs73162494	T	C	100	PASS	AC=37;AF=0.00738818;AN=5008;NS=2504;DP=19506;EAS_AF=0;AMR_AF=0.0115;AFR_AF=0.0008;EUR_AF=0.0239;SAS_AF=0.0041;AA=T|||;VT=SNP
7	136931552	rs322302	C	T	100	PASS	AC=393;AF=0.0784744;AN=5008;NS=2504;DP=17552;EAS_AF=0.006;AMR_AF=0.085;AFR_AF=0.1021;EUR_AF=0.1074;SAS_AF=0.0869;AA=T|||;VT=SNP
7	136932182	rs111963631	T	C	100	PASS	AC=100;AF=0.0199681;AN=5008;NS=2504;DP=19563;EAS_AF=0.001;AMR_AF=0.0144;AFR_AF=0.0008;EUR_AF=0.0447;SAS_AF=0.044;AA=T|||;VT=SNP
7	136932185	rs322301	A	C	100	PASS	AC=2289;AF=0.457069;AN=5008;NS=2504;DP=19545;EAS_AF=0.3869;AMR_AF=0.4135;AFR_AF=0.6097;EUR_AF=0.3936;SAS_AF=0.4192;AA=C|||;VT=SNP
7	136932212	rs13229687	G	A	100	PASS	AC=832;AF=0.166134;AN=5008;NS=2504;DP=20143;EAS_AF=0.0675;AMR_AF=0.0865;AFR_AF=0.3956;EUR_AF=0.1392;SAS_AF=0.0419;AA=A|||;VT=SNP
7	136932281	rs13244002	T	C	100	PASS	AC=620;AF=0.123802;AN=5008;NS=2504;DP=20772;EAS_AF=0;AMR_AF=0.0764;AFR_AF=0.3079;EUR_AF=0.1233;SAS_AF=0.0368;AA=T|||;VT=SNP
7	136932296	rs13229790	G	C	100	PASS	AC=620;AF=0.123802;AN=5008;NS=2504;DP=20488;EAS_AF=0;AMR_AF=0.0764;AFR_AF=0.3079;EUR_AF=0.1233;SAS_AF=0.0368;AA=G|||;VT=SNP
7	136932390	rs75827317	C	T	100	PASS	AC=104;AF=0.0207668;AN=5008;NS=2504;DP=20398;EAS_AF=0.0694;AMR_AF=0.0058;AFR_AF=0.0068;EUR_AF=0.0159;SAS_AF=0.0051;AA=C|||;VT=SNP
7	136932621	rs118154907	C	T	100	PASS	AC=27;AF=0.00539137;AN=5008;NS=2504;DP=18345;EAS_AF=0;AMR_AF=0.0058;AFR_AF=0.0008;EUR_AF=0.0119;SAS_AF=0.0102;AA=C|||;VT=SNP
7	136933042	rs11763248	A	C	100	PASS	AC=792;AF=0.158147;AN=5008;NS=2504;DP=18889;EAS_AF=0.2698;AMR_AF=0.196;AFR_AF=0.0068;EUR_AF=0.1223;SAS_AF=0.2577;AA=A|||;VT=SNP
7	136933065	rs322300	G	T	100	PASS	AC=392;AF=0.0782748;AN=5008;NS=2504;DP=18972;EAS_AF=0.006;AMR_AF=0.0836;AFR_AF=0.1021;EUR_AF=0.1074;SAS_AF=0.0869;AA=G|||;VT=SNP
7	136933313	rs322299	G	A	100	PASS	AC=351;AF=0.0700879;AN=5008;NS=2504;DP=16047;EAS_AF=0.006;AMR_AF=0.0821;AFR_AF=0.0726;EUR_AF=0.1064;SAS_AF=0.0869;AA=G|||;VT=SNP
7	136933401	rs141567772	C	T	100	PASS	AC=24;AF=0.00479233;AN=5008;NS=2504;DP=16601;EAS_AF=0;AMR_AF=0.0086;AFR_AF=0;EUR_AF=0.0149;SAS_AF=0.0031;AA=T|||;VT=SNP
7	136933524	rs34744645	A	T	100	PASS	AC=846;AF=0.16893;AN=5008;NS=2504;DP=16734;EAS_AF=0.0714;AMR_AF=0.0865;AFR_AF=0.4032;EUR_AF=0.1392;SAS_AF=0.0419;AA=T|||;VT=SNP
7	136933670	rs322298	C	T	100	PASS	AC=1759;AF=0.351238;AN=5008;NS=2504;DP=14404;EAS_AF=0.38;AMR_AF=0.3228;AFR_AF=0.357;EUR_AF=0.2922;SAS_AF=0.3947;AA=T|||;VT=SNP
7	136933927	rs79918986	C	T	100	PASS	AC=106;AF=0.0211661;AN=5008;NS=2504;DP=17401;EAS_AF=0.0714;AMR_AF=0.0058;AFR_AF=0.0061;EUR_AF=0.0159;SAS_AF=0.0061;AA=C|||;VT=SNP
7	136933948	rs13224059	T	G	100	PASS	AC=726;AF=0.144968;AN=5008;NS=2504;DP=16797;EAS_AF=0.001;AMR_AF=0.0793;AFR_AF=0.3865;EUR_AF=0.1233;SAS_AF=0.0358;AA=T|||;VT=SNP
7	136934388	rs1367596	T	C	100	PASS	AC=1628;AF=0.32508;AN=5008;NS=2504;DP=19961;EAS_AF=0.38;AMR_AF=0.3112;AFR_AF=0.3381;EUR_AF=0.2624;SAS_AF=0.3252;AA=C|||;VT=SNP
7	136934529	rs17133397	A	G	100	PASS	AC=631;AF=0.125998;AN=5008;NS=2504;DP=17063;EAS_AF=0.0734;AMR_AF=0.0764;AFR_AF=0.2451;EUR_AF=0.1382;SAS_AF=0.0419;AA=A|||;VT=SNP
7	136935298	rs11772240	G	C	100	PASS	AC=794;AF=0.158546;AN=5008;NS=2504;DP=20086;EAS_AF=0.2659;AMR_AF=0.196;AFR_AF=0.0144;EUR_AF=0.1223;SAS_AF=0.2536;AA=G|||;VT=SNP
7	136935459	rs322297	T	G	100	PASS	AC=542;AF=0.108227;AN=5008;NS=2504;DP=18293;EAS_AF=0.006;AMR_AF=0.0965;AFR_AF=0.1853;EUR_AF=0.1322;SAS_AF=0.093;AA=T|||;VT=SNP
7	136935639	rs56280054	T	C	100	PASS	AC=894;AF=0.178514;AN=5008;NS=2504;DP=19074;EAS_AF=0.3056;AMR_AF=0.2349;AFR_AF=0.0197;EUR_AF=0.1233;SAS_AF=0.2791;AA=T|||;VT=SNP
7	136937189	rs322296	A	G	100	PASS	AC=504;AF=0.100639;AN=5008;NS=2504;DP=18173;EAS_AF=0.006;AMR_AF=0.0937;AFR_AF=0.1536;EUR_AF=0.1193;SAS_AF=0.1125;AA=A|||;VT=SNP
7	136937427	rs12535816	A	C	100	PASS	AC=36;AF=0.0071885;AN=5008;NS=2504;DP=20389;EAS_AF=0;AMR_AF=0.0058;AFR_AF=0.0038;EUR_AF=0.0229;SAS_AF=0.0041;AA=A|||;VT=SNP
7	136937966	rs12111796	G	C	100	PASS	AC=611;AF=0.122005;AN=5008;NS=2504;DP=16758;EAS_AF=0.0714;AMR_AF=0.0749;AFR_AF=0.2368;EUR_AF=0.1322;SAS_AF=0.0419;AA=G|||;VT=SNP
7	136939027	rs117935486	A	G	100	PASS	AC=64;AF=0.0127796;AN=5008;NS=2504;DP=13454;EAS_AF=0;AMR_AF=0.0101;AFR_AF=0.0023;EUR_AF=0.0467;SAS_AF=0.0072;AA=A|||;VT=SNP
7	136940099	rs4732251	C	T	100	PASS	AC=29;AF=0.00579073;AN=5008;NS=2504;DP=21227;EAS_AF=0;AMR_AF=0.0014;AFR_AF=0;EUR_AF=0.0278;SAS_AF=0;AA=C|||;VT=SNP
7	136940418	rs17169007	C	G	100	PASS	AC=122;AF=0.024361;AN=5008;NS=2504;DP=21273;EAS_AF=0.0714;AMR_AF=0.0101;AFR_AF=0.0159;EUR_AF=0.0159;SAS_AF=0.0061;AA=C|||;VT=SNP
7	136940560	rs322323	T	C	100	PASS	AC=2184;AF=0.436102;AN=5008;NS=2504;DP=18566;EAS_AF=0.3472;AMR_AF=0.402;AFR_AF=0.5507;EUR_AF=0.4006;SAS_AF=0.4335;AA=C|||;VT=SNP
7	136940579	rs322322	C	T	100	PASS	AC=359;AF=0.0716853;AN=5008;NS=2504;DP=18432;EAS_AF=0.006;AMR_AF=0.085;AFR_AF=0.0726;EUR_AF=0.1103;SAS_AF=0.089;AA=C|||;VT=SNP
7	136940800	rs10435425	T	C	100	PASS	AC=955;AF=0.190695;AN=5008;NS=2504;DP=16366;EAS_AF=0.2728;AMR_AF=0.2233;AFR_AF=0.0741;EUR_AF=0.1541;SAS_AF=0.2781;AA=T|||;VT=SNP
7	136940922	rs322321	T	C	100	PASS	AC=1083;AF=0.216254;AN=5008;NS=2504;DP=16245;EAS_AF=0.006;AMR_AF=0.1643;AFR_AF=0.4592;EUR_AF=0.2306;SAS_AF=0.1268;AA=T|||;VT=SNP
7	136940931	rs322320	A	T	100	PASS	AC=474;AF=0.0946486;AN=5008;NS=2504;DP=15858;EAS_AF=0.0069;AMR_AF=0.0893;AFR_AF=0.1558;EUR_AF=0.1093;SAS_AF=0.091;AA=A|||;VT=SNP
7	136940966	rs322319	A	G	100	PASS	AC=2381;AF=0.475439;AN=5008;NS=2504;DP=16984;EAS_AF=0.3492;AMR_AF=0.415;AFR_AF=0.6725;EUR_AF=0.4235;SAS_AF=0.4356;AA=G|||;VT=SNP
7	136941370	rs322318	C	A	100	PASS	AC=470;AF=0.0938498;AN=5008;NS=2504;DP=19176;EAS_AF=0.006;AMR_AF=0.0893;AFR_AF=0.1551;EUR_AF=0.1093;SAS_AF=0.089;AA=A|||;VT=SNP
7	136941489	rs322317	C	T	100	PASS	AC=1558;AF=0.311102;AN=5008;NS=2504;DP=18155;EAS_AF=0.3433;AMR_AF=0.3256;AFR_AF=0.2466;EUR_AF=0.2783;SAS_AF=0.3885;AA=T|||;VT=SNP
7	136942070	rs78535983	G	A	100	PASS	AC=40;AF=0.00798722;AN=5008;NS=2504;DP=17696;EAS_AF=0.005;AMR_AF=0.0058;AFR_AF=0.0038;EUR_AF=0.0219;SAS_AF=0.0041;AA=G|||;VT=SNP
7	136942629	rs322316	A	G	100	PASS	AC=2201;AF=0.439497;AN=5008;NS=2504;DP=15682;EAS_AF=0.3452;AMR_AF=0.4006;AFR_AF=0.5688;EUR_AF=0.3966;SAS_AF=0.4335;AA=G|||;VT=SNP
7	136942656	rs190664163	C	T	100	PASS	AC=16;AF=0.00319489;AN=5008;NS=2504;DP=15630;EAS_AF=0;AMR_AF=0.0029;AFR_AF=0.0008;EUR_AF=0.0129;SAS_AF=0;AA=C|||;VT=SNP
7	136942707	rs7797731	G	A	100	PASS	AC=117;AF=0.0233626;AN=5008;NS=2504;DP=16263;EAS_AF=0.0694;AMR_AF=0.0086;AFR_AF=0.0151;EUR_AF=0.0159;SAS_AF=0.0051;AA=G|||;VT=SNP
7	136942867	rs10435428	C	G	100	PASS	AC=824;AF=0.164537;AN=5008;NS=2504;DP=17997;EAS_AF=0.2758;AMR_AF=0.2104;AFR_AF=0.0068;EUR_AF=0.1322;SAS_AF=0.2638;AA=C|||;VT=SNP
7	136943428	rs112322339	T	C	100	PASS	AC=26;AF=0.00519169;AN=5008;NS=2504;DP=19579;EAS_AF=0.001;AMR_AF=0.0086;AFR_AF=0.0023;EUR_AF=0.0139;SAS_AF=0.002;AA=T|||;VT=SNP
7	136943458	rs322315	G	C	100	PASS	AC=2380;AF=0.47524;AN=5008;NS=2504;DP=18827;EAS_AF=0.3512;AMR_AF=0.4135;AFR_AF=0.6732;EUR_AF=0.4195;SAS_AF=0.4366;AA=C|||;VT=SNP
7	136944232	rs17169015	C	T	100	PASS	AC=101;AF=0.0201677;AN=5008;NS=2504;DP=17553;EAS_AF=0.0704;AMR_AF=0.0058;AFR_AF=0.0038;EUR_AF=0.0159;SAS_AF=0.0051;AA=C|||;VT=SNP
7	136944321	rs17169016	T	C	100	PASS	AC=821;AF=0.163938;AN=5008;NS=2504;DP=17491;EAS_AF=0.2738;AMR_AF=0.2104;AFR_AF=0.0068;EUR_AF=0.1322;SAS_AF=0.2628;AA=T|||;VT=SNP
7	136944462	rs74575637	T	C	100	PASS	AC=193;AF=0.0385383;AN=5008;NS=2504;DP=16572;EAS_AF=0.001;AMR_AF=0.013;AFR_AF=0.118;EUR_AF=0.0229;SAS_AF=0.0041;AA=T|||;VT=SNP
7	136944878	rs144047971	T	C	100	PASS	AC=38;AF=0.00758786;AN=5008;NS=2504;DP=17928;EAS_AF=0;AMR_AF=0.0187;AFR_AF=0.0008;EUR_AF=0.008;SAS_AF=0.0164;AA=T|||;VT=SNP
7	136945024	rs16874924	G	C	100	PASS	AC=1040;AF=0.207668;AN=5008;NS=2504;DP=16951;EAS_AF=0.2698;AMR_AF=0.2349;AFR_AF=0.1036;EUR_AF=0.171;SAS_AF=0.3027;AA=G|||;VT=SNP
7	136945107	rs322314	T	C	100	PASS	AC=1085;AF=0.216653;AN=5008;NS=2504;DP=16036;EAS_AF=0.006;AMR_AF=0.1643;AFR_AF=0.4614;EUR_AF=0.2296;SAS_AF=0.1268;AA=T|||;VT=SNP
7	136945151	rs117590518	C	A	100	PASS	AC=19;AF=0.00379393;AN=5008;NS=2504;DP=15326;EAS_AF=0;AMR_AF=0.0029;AFR_AF=0.0008;EUR_AF=0.0129;SAS_AF=0.0031;AA=C|||;VT=SNP
7	136945373	rs1880788	T	C	100	PASS	AC=106;AF=0.0211661;AN=5008;NS=2504;DP=16239;EAS_AF=0.0724;AMR_AF=0.0072;AFR_AF=0.0045;EUR_AF=0.0159;SAS_AF=0.0061;AA=T|||;VT=SNP
7	136946347	rs78913041	G	A	100	PASS	AC=62;AF=0.0123802;AN=5008;NS=2504;DP=17346;EAS_AF=0;AMR_AF=0.013;AFR_AF=0.0008;EUR_AF=0.0328;SAS_AF=0.0194;AA=G|||;VT=SNP
7	136946672	rs322313	A	G	100	PASS	AC=2221;AF=0.44349;AN=5008;NS=2504;DP=16621;EAS_AF=0.3571;AMR_AF=0.3991;AFR_AF=0.5741;EUR_AF=0.4026;SAS_AF=0.4294;AA=G|||;VT=SNP
7	136946781	rs113140832	T	G	100	PASS	AC=58;AF=0.0115815;AN=5008;NS=2504;DP=15896;EAS_AF=0;AMR_AF=0.0072;AFR_AF=0.0197;EUR_AF=0.0229;SAS_AF=0.0041;AA=T|||;VT=SNP
7	136946906	rs225137	A	G	100	PASS	AC=2219;AF=0.443091;AN=5008;NS=2504;DP=14657;EAS_AF=0.3562;AMR_AF=0.3991;AFR_AF=0.5741;EUR_AF=0.4016;SAS_AF=0.4294;AA=G|||;VT=SNP
7	136947398	rs322312	G	A	100	PASS	AC=355;AF=0.0708866;AN=5008;NS=2504;DP=17053;EAS_AF=0.006;AMR_AF=0.085;AFR_AF=0.0719;EUR_AF=0.1074;SAS_AF=0.089;AA=G|||;VT=SNP
7	136947407	rs167718	C	T	100	PASS	AC=2635;AF=0.526158;AN=5008;NS=2504;DP=17381;EAS_AF=0.3472;AMR_AF=0.4265;AFR_AF=0.8661;EUR_AF=0.4245;SAS_AF=0.4264;AA=T|||;VT=SNP
7	136948782	rs72611537	A	G	100	PASS	AC=859;AF=0.171526;AN=5008;NS=2504;DP=19820;EAS_AF=0.2738;AMR_AF=0.2118;AFR_AF=0.0204;EUR_AF=0.1322;SAS_AF=0.2822;AA=A|||;VT=SNP
7	136948786	rs35298418	T	C	100	PASS	AC=737;AF=0.147165;AN=5008;NS=2504;DP=19710;EAS_AF=0.0724;AMR_AF=0.0821;AFR_AF=0.3245;EUR_AF=0.1382;SAS_AF=0.0399;AA=T|||;VT=SNP
7	136948804	rs322311	T	A	100	PASS	AC=2371;AF=0.473442;AN=5008;NS=2504;DP=19241;EAS_AF=0.3462;AMR_AF=0.4135;AFR_AF=0.6725;EUR_AF=0.4245;SAS_AF=0.4284;AA=A|||;VT=SNP
7	136949361	rs322310	A	C	100	PASS	AC=1764;AF=0.352236;AN=5008;NS=2504;DP=19140;EAS_AF=0.3492;AMR_AF=0.3386;AFR_AF=0.3661;EUR_AF=0.3042;SAS_AF=0.3957;AA=C|||;VT=SNP
7	136949482	rs322309	C	T	100	PASS	AC=1739;AF=0.347244;AN=5008;NS=2504;DP=20221;EAS_AF=0.3413;AMR_AF=0.3386;AFR_AF=0.3585;EUR_AF=0.3022;SAS_AF=0.3906;AA=T|||;VT=SNP
7	136949576	rs139319643	T	C	100	PASS	AC=139;AF=0.0277556;AN=5008;NS=2504;DP=17081;EAS_AF=0;AMR_AF=0.013;AFR_AF=0.0688;EUR_AF=0.0239;SAS_AF=0.0153;AA=T|||;VT=SNP
7	136949706	rs322308	A	G	100	PASS	AC=1107;AF=0.221046;AN=5008;NS=2504;DP=12352;EAS_AF=0.006;AMR_AF=0.1643;AFR_AF=0.472;EUR_AF=0.2296;SAS_AF=0.135;AA=A|||;VT=SNP
7	136949941	rs182502505	C	T	100	PASS	AC=15;AF=0.00299521;AN=5008;NS=2504;DP=17344;EAS_AF=0;AMR_AF=0.0029;AFR_AF=0;EUR_AF=0.0129;SAS_AF=0;AA=C|||;VT=SNP
7	136949967	rs117005738	C	T	100	PASS	AC=111;AF=0.0221645;AN=5008;NS=2504;DP=16894;EAS_AF=0.0704;AMR_AF=0.0101;AFR_AF=0.0068;EUR_AF=0.0189;SAS_AF=0.0051;AA=C|||;VT=SNP
7	136950272	rs72611538	C	T	100	PASS	AC=837;AF=0.167133;AN=5008;NS=2504;DP=20632;EAS_AF=0.2659;AMR_AF=0.2133;AFR_AF=0.0227;EUR_AF=0.1302;SAS_AF=0.2658;AA=C|||;VT=SNP
7	136950362	rs57537216	C	T	100	PASS	AC=791;AF=0.157947;AN=5008;NS=2504;DP=17765;EAS_AF=0.2659;AMR_AF=0.2075;AFR_AF=0.0068;EUR_AF=0.1302;SAS_AF=0.2444;AA=C|||;VT=SNP
7	136950581	rs322307	C	T	100	PASS	AC=362;AF=0.0722843;AN=5008;NS=2504;DP=18768;EAS_AF=0.006;AMR_AF=0.085;AFR_AF=0.0719;EUR_AF=0.1074;SAS_AF=0.0961;AA=C|||;VT=SNP
7	136950770	rs56926299	A	C	100	PASS	AC=945;AF=0.188698;AN=5008;NS=2504;DP=14709;EAS_AF=0.2718;AMR_AF=0.2205;AFR_AF=0.0756;EUR_AF=0.1571;SAS_AF=0.2658;AA=A|||;VT=SNP
7	136951005	rs145484105	G	A	100	PASS	AC=59;AF=0.0117812;AN=5008;NS=2504;DP=14527;EAS_AF=0.0357;AMR_AF=0.0043;AFR_AF=0.0008;EUR_AF=0.0139;SAS_AF=0.0051;AA=G|||;VT=SNP
7	136951254	rs322306	C	G	100	PASS	AC=1339;AF=0.267372;AN=5008;NS=2504;DP=14173;EAS_AF=0.0804;AMR_AF=0.1816;AFR_AF=0.5696;EUR_AF=0.2465;SAS_AF=0.1339;AA=C|||;VT=SNP
7	136951295	rs322305	T	A	100	PASS	AC=1226;AF=0.244808;AN=5008;NS=2504;DP=13716;EAS_AF=0.0804;AMR_AF=0.1729;AFR_AF=0.4879;EUR_AF=0.2465;SAS_AF=0.135;AA=A|||;VT=SNP
7	136951940	rs11764598	C	T	100	PASS	AC=615;AF=0.122804;AN=5008;NS=2504;DP=18935;EAS_AF=0.1944;AMR_AF=0.0807;AFR_AF=0.0061;EUR_AF=0.1262;SAS_AF=0.2331;AA=C|||;VT=SNP
7	136952150	rs112786750	G	A	100	PASS	AC=496;AF=0.0990415;AN=5008;NS=2504;DP=18087;EAS_AF=0.1409;AMR_AF=0.0591;AFR_AF=0.0038;EUR_AF=0.1044;SAS_AF=0.2076;AA=G|||;VT=SNP
7	136952328	rs77201625	G	A	100	PASS	AC=565;AF=0.112819;AN=5008;NS=2504;DP=19430;EAS_AF=0.1825;AMR_AF=0.0764;AFR_AF=0.0061;EUR_AF=0.1213;SAS_AF=0.2025;AA=G|||;VT=SNP
7	136952669	rs833388	T	C	100	PASS	AC=2490;AF=0.497204;AN=5008;NS=2504;DP=20395;EAS_AF=0.375;AMR_AF=0.3184;AFR_AF=0.7935;EUR_AF=0.4294;SAS_AF=0.4192;AA=C|||;VT=SNP
7	136952882	rs78086971	G	C	100	PASS	AC=643;AF=0.128395;AN=5008;NS=2504;DP=15728;EAS_AF=0.2242;AMR_AF=0.0908;AFR_AF=0.0091;EUR_AF=0.1441;SAS_AF=0.2014;AA=G|||;VT=SNP
7	136953186	rs150207576	T	C	100	PASS	AC=22;AF=0.00439297;AN=5008;NS=2504;DP=18710;EAS_AF=0;AMR_AF=0.0086;AFR_AF=0.0015;EUR_AF=0.0139;SAS_AF=0;AA=T|||;VT=SNP
7	136953683	rs55862641	T	C	100	PASS	AC=599;AF=0.119609;AN=5008;NS=2504;DP=17992;EAS_AF=0.2252;AMR_AF=0.0807;AFR_AF=0.0098;EUR_AF=0.1193;SAS_AF=0.1871;AA=T|||;VT=SNP
7	136953783	rs17169018	T	C	100	PASS	AC=111;AF=0.0221645;AN=5008;NS=2504;DP=17138;EAS_AF=0.0407;AMR_AF=0.0043;AFR_AF=0.0045;EUR_AF=0.0159;SAS_AF=0.046;AA=T|||;VT=SNP
7	136954555	rs12535403	C	T	100	PASS	AC=538;AF=0.107428;AN=5008;NS=2504;DP=14714;EAS_AF=0;AMR_AF=0.0403;AFR_AF=0.3646;EUR_AF=0.0239;SAS_AF=0.0041;AA=T|||;VT=SNP
7	136954899	rs322236	A	G	100	PASS	AC=1642;AF=0.327875;AN=5008;NS=2504;DP=18062;EAS_AF=0.0724;AMR_AF=0.2089;AFR_AF=0.767;EUR_AF=0.2654;SAS_AF=0.1462;AA=G|||;VT=SNP
7	136955496	rs117535511	G	C	100	PASS	AC=68;AF=0.0135783;AN=5008;NS=2504;DP=17463;EAS_AF=0.0377;AMR_AF=0.0029;AFR_AF=0.0038;EUR_AF=0.0119;SAS_AF=0.0112;AA=G|||;VT=SNP
7	136955896	rs322237	G	A	100	PASS	AC=3473;AF=0.69349;AN=5008;NS=2504;DP=19188;EAS_AF=0.9256;AMR_AF=0.8055;AFR_AF=0.3033;EUR_AF=0.7376;SAS_AF=0.8569;AA=G|||;VT=SNP
7	136956132	rs322238	G	C	100	PASS	AC=2756;AF=0.550319;AN=5008;NS=2504;DP=17341;EAS_AF=0.6647;AMR_AF=0.7089;AFR_AF=0.2882;EUR_AF=0.5994;SAS_AF=0.6237;AA=G|||;VT=SNP
7	136956492	rs139479781	T	C	100	PASS	AC=14;AF=0.00279553;AN=5008;NS=2504;DP=18133;EAS_AF=0;AMR_AF=0.0014;AFR_AF=0.0008;EUR_AF=0.0119;SAS_AF=0;AA=T|||;VT=SNP
7	136956607	rs322239	C	A	100	PASS	AC=4406;AF=0.879792;AN=5008;NS=2504;DP=18297;EAS_AF=0.9821;AMR_AF=0.9006;AFR_AF=0.7224;EUR_AF=0.8857;SAS_AF=0.9663;AA=A|||;VT=SNP
7	136956931	rs10215890	C	A	100	PASS	AC=784;AF=0.15655;AN=5008;NS=2504;DP=18654;EAS_AF=0.003;AMR_AF=0.1037;AFR_AF=0.3336;EUR_AF=0.175;SAS_AF=0.0941;AA=C|||;VT=SNP
7	136956990	rs322240	C	A	100	PASS	AC=3105;AF=0.620008;AN=5008;NS=2504;DP=19693;EAS_AF=0.6935;AMR_AF=0.7608;AFR_AF=0.3926;EUR_AF=0.7227;SAS_AF=0.6462;AA=C|||;VT=SNP
7	136957654	rs322241	T	A	100	PASS	AC=4604;AF=0.919329;AN=5008;NS=2504;DP=17265;EAS_AF=0.999;AMR_AF=0.9308;AFR_AF=0.8737;EUR_AF=0.8588;SAS_AF=0.953;AA=A|||;VT=SNP
7	136957727	rs10264510	G	A	100	PASS	AC=1760;AF=0.351438;AN=5008;NS=2504;DP=17107;EAS_AF=0.2421;AMR_AF=0.2334;AFR_AF=0.5635;EUR_AF=0.2594;SAS_AF=0.3558;AA=A|||;VT=SNP
7	136958119	rs76960820	A	G	100	PASS	AC=318;AF=0.0634984;AN=5008;NS=2504;DP=17758;EAS_AF=0.001;AMR_AF=0.0634;AFR_AF=0.0651;EUR_AF=0.1402;SAS_AF=0.047;AA=a|||;VT=SNP
7	136958339	rs322243	A	G	100	PASS	AC=4604;AF=0.919329;AN=5008;NS=2504;DP=20293;EAS_AF=0.999;AMR_AF=0.9308;AFR_AF=0.8722;EUR_AF=0.8598;SAS_AF=0.954;AA=G|||;VT=SNP
7	136959120	rs72611539	T	A	100	PASS	AC=723;AF=0.144369;AN=5008;NS=2504;DP=14315;EAS_AF=0.2123;AMR_AF=0.098;AFR_AF=0.0166;EUR_AF=0.1123;SAS_AF=0.3129;AA=t|||;VT=SNP
7	136959268	rs111553270	C	T	100	PASS	AC=95;AF=0.0189696;AN=5008;NS=2504;DP=9936;EAS_AF=0;AMR_AF=0.0231;AFR_AF=0.0371;EUR_AF=0.0268;SAS_AF=0.0031;AA=C|||;VT=SNP
7	136959376	rs322245	G	A	100	PASS	AC=3010;AF=0.601038;AN=5008;NS=2504;DP=12757;EAS_AF=0.753;AMR_AF=0.7089;AFR_AF=0.4183;EUR_AF=0.6034;SAS_AF=0.6125;AA=G|||;VT=SNP
7	136960167	rs322246	A	G	100	PASS	AC=2857;AF=0.570487;AN=5008;NS=2504;DP=18008;EAS_AF=0.754;AMR_AF=0.696;AFR_AF=0.3578;EUR_AF=0.5915;SAS_AF=0.5583;AA=A|||;VT=SNP
7	136960380	rs72611540	G	T	100	PASS	AC=715;AF=0.142772;AN=5008;NS=2504;DP=16919;EAS_AF=0.2113;AMR_AF=0.0965;AFR_AF=0.0121;EUR_AF=0.1123;SAS_AF=0.3129;AA=G|||;VT=SNP
7	136960397	rs181076697	A	T	100	PASS	AC=714;AF=0.142572;AN=5008;NS=2504;DP=16739;EAS_AF=0.2123;AMR_AF=0.098;AFR_AF=0.0098;EUR_AF=0.1143;SAS_AF=0.3108;AA=a|||;VT=SNP
7	136960430	rs72611541	G	A	100	PASS	AC=713;AF=0.142372;AN=5008;NS=2504;DP=16860;EAS_AF=0.2113;AMR_AF=0.0951;AFR_AF=0.0129;EUR_AF=0.1113;SAS_AF=0.3119;AA=G|||;VT=SNP
7	136960590	rs17169022	C	G	100	PASS	AC=719;AF=0.14357;AN=5008;NS=2504;DP=18183;EAS_AF=0.2113;AMR_AF=0.0965;AFR_AF=0.0129;EUR_AF=0.1123;SAS_AF=0.316;AA=C|||;VT=SNP
7	136961189	rs72611542	T	G	100	PASS	AC=693;AF=0.138379;AN=5008;NS=2504;DP=19600;EAS_AF=0.2103;AMR_AF=0.1023;AFR_AF=0.0129;EUR_AF=0.1143;SAS_AF=0.2843;AA=T|||;VT=SNP
7	136961437	rs75332769	T	C	100	PASS	AC=704;AF=0.140575;AN=5008;NS=2504;DP=18411;EAS_AF=0.2103;AMR_AF=0.1037;AFR_AF=0.0212;EUR_AF=0.1143;SAS_AF=0.2832;AA=T|||;VT=SNP
7	136961438	rs77898822	G	A	100	PASS	AC=697;AF=0.139177;AN=5008;NS=2504;DP=18495;EAS_AF=0.2103;AMR_AF=0.1023;AFR_AF=0.0182;EUR_AF=0.1133;SAS_AF=0.2822;AA=G|||;VT=SNP
7	136961439	rs13246065	C	T	100	PASS	AC=673;AF=0.134385;AN=5008;NS=2504;DP=18580;EAS_AF=0.0327;AMR_AF=0.1009;AFR_AF=0.3147;EUR_AF=0.1133;SAS_AF=0.0409;AA=C|||;VT=SNP
7	136961607	rs322249	G	C	100	PASS	AC=4323;AF=0.863219;AN=5008;NS=2504;DP=16566;EAS_AF=0.999;AMR_AF=0.9035;AFR_AF=0.705;EUR_AF=0.8231;SAS_AF=0.9499;AA=C|||;VT=SNP
7	136962095	rs188915	A	G	100	PASS	AC=2673;AF=0.533746;AN=5008;NS=2504;DP=17878;EAS_AF=0.755;AMR_AF=0.6816;AFR_AF=0.1959;EUR_AF=0.5954;SAS_AF=0.5941;AA=A|||;VT=SNP
7	136963233	rs61525640	T	C	100	PASS	AC=672;AF=0.134185;AN=5008;NS=2504;DP=13045;EAS_AF=0.2123;AMR_AF=0.098;AFR_AF=0.0083;EUR_AF=0.1123;SAS_AF=0.272;AA=T|||;VT=SNP
7	136963344	rs62487108	A	C	100	PASS	AC=755;AF=0.150759;AN=5008;NS=2504;DP=12503;EAS_AF=0.0347;AMR_AF=0.1095;AFR_AF=0.3389;EUR_AF=0.1193;SAS_AF=0.0777;AA=A|||;VT=SNP
7	136964503	rs74586609	A	G	100	PASS	AC=262;AF=0.0523163;AN=5008;NS=2504;DP=16429;EAS_AF=0;AMR_AF=0.0375;AFR_AF=0.1218;EUR_AF=0.0577;SAS_AF=0.0174;AA=A|||;VT=SNP
7	136964955	rs78275150	T	C	100	PASS	AC=25;AF=0.00499201;AN=5008;NS=2504;DP=15332;EAS_AF=0;AMR_AF=0.0086;AFR_AF=0.0008;EUR_AF=0.0159;SAS_AF=0.002;AA=T|||;VT=SNP
7	136965293	rs17603449	G	A	100	PASS	AC=82;AF=0.0163738;AN=5008;NS=2504;DP=13745;EAS_AF=0.001;AMR_AF=0.0202;AFR_AF=0.0242;EUR_AF=0.0149;SAS_AF=0.0204;AA=G|||;VT=SNP
7	136965326	rs111355467	C	T	100	PASS	AC=368;AF=0.0734824;AN=5008;NS=2504;DP=12865;EAS_AF=0.002;AMR_AF=0.0519;AFR_AF=0.1717;EUR_AF=0.0437;SAS_AF=0.0603;AA=C|||;VT=SNP
7	136965366	rs138392184	C	T	100	PASS	AC=120;AF=0.0239617;AN=5008;NS=2504;DP=14297;EAS_AF=0.002;AMR_AF=0.0288;AFR_AF=0.0098;EUR_AF=0.0765;SAS_AF=0.0082;AA=C|||;VT=SNP
7	136965735	rs17603498	T	C	100	PASS	AC=82;AF=0.0163738;AN=5008;NS=2504;DP=16438;EAS_AF=0.001;AMR_AF=0.0202;AFR_AF=0.0242;EUR_AF=0.0149;SAS_AF=0.0204;AA=T|||;VT=SNP
7	136965864	rs1880791	G	T	100	PASS	AC=679;AF=0.135583;AN=5008;NS=2504;DP=16816;EAS_AF=0.1875;AMR_AF=0.1542;AFR_AF=0.0098;EUR_AF=0.1421;SAS_AF=0.2321;AA=G|||;VT=SNP
7	136966058	rs1882066	T	C	100	PASS	AC=3345;AF=0.667931;AN=5008;NS=2504;DP=18182;EAS_AF=0.504;AMR_AF=0.5418;AFR_AF=0.8207;EUR_AF=0.6799;SAS_AF=0.7076;AA=C|||;VT=SNP
7	136966278	rs1880790	T	C	100	PASS	AC=2446;AF=0.488419;AN=5008;NS=2504;DP=16047;EAS_AF=0.4841;AMR_AF=0.451;AFR_AF=0.3011;EUR_AF=0.6183;SAS_AF=0.6391;AA=T|||;VT=SNP
7	136966331	rs6970530	G	A	100	PASS	AC=367;AF=0.0732827;AN=5008;NS=2504;DP=16802;EAS_AF=0.002;AMR_AF=0.0504;AFR_AF=0.1702;EUR_AF=0.0437;SAS_AF=0.0624;AA=G|||;VT=SNP
7	136966439	rs6970674	G	T	100	PASS	AC=3328;AF=0.664537;AN=5008;NS=2504;DP=17241;EAS_AF=0.501;AMR_AF=0.5403;AFR_AF=0.8132;EUR_AF=0.6779;SAS_AF=0.7065;AA=T|||;VT=SNP
7	136966986	rs9969157	G	A	100	PASS	AC=2366;AF=0.472444;AN=5008;NS=2504;DP=17472;EAS_AF=0.4772;AMR_AF=0.4438;AFR_AF=0.2549;EUR_AF=0.6163;SAS_AF=0.6339;AA=G|||;VT=SNP
7	136968621	rs17169033	T	C	100	PASS	AC=987;AF=0.197085;AN=5008;NS=2504;DP=16666;EAS_AF=0.2976;AMR_AF=0.1527;AFR_AF=0.0832;EUR_AF=0.2256;SAS_AF=0.2495;AA=T|||;VT=SNP
7	136968812	rs12112313	G	C	100	PASS	AC=326;AF=0.0650958;AN=5008;NS=2504;DP=10536;EAS_AF=0.001;AMR_AF=0.049;AFR_AF=0.1694;EUR_AF=0.0427;SAS_AF=0.0245;AA=C|||;VT=SNP
7	136969109	rs12113527	A	G	100	PASS	AC=388;AF=0.077476;AN=5008;NS=2504;DP=15097;EAS_AF=0.002;AMR_AF=0.0519;AFR_AF=0.1823;EUR_AF=0.0447;SAS_AF=0.0654;AA=A|||;VT=SNP
7	136969496	rs7782295	C	T	100	PASS	AC=3108;AF=0.620607;AN=5008;NS=2504;DP=17109;EAS_AF=0.497;AMR_AF=0.5;AFR_AF=0.6732;EUR_AF=0.675;SAS_AF=0.7065;AA=T|||;VT=SNP
7	136969917	rs7786318	A	G	100	PASS	AC=633;AF=0.126398;AN=5008;NS=2504;DP=15037;EAS_AF=0.002;AMR_AF=0.1383;AFR_AF=0.0976;EUR_AF=0.2525;SAS_AF=0.1554;AA=A|||;VT=SNP
7	136970513	rs111593695	A	T	100	PASS	AC=34;AF=0.00678914;AN=5008;NS=2504;DP=20422;EAS_AF=0.001;AMR_AF=0.0159;AFR_AF=0.0023;EUR_AF=0.0129;SAS_AF=0.0061;AA=A|||;VT=SNP
7	136971039	rs17169038	G	C	100	PASS	AC=409;AF=0.0816693;AN=5008;NS=2504;DP=17597;EAS_AF=0.0159;AMR_AF=0.0317;AFR_AF=0.2625;EUR_AF=0.0179;SAS_AF=0.0061;AA=G|||;VT=SNP
7	136971101	rs3959914	C	T	100	PASS	AC=2764;AF=0.551917;AN=5008;NS=2504;DP=17569;EAS_AF=0.4802;AMR_AF=0.4741;AFR_AF=0.4576;EUR_AF=0.6581;SAS_AF=0.6994;AA=T|||;VT=SNP
7	136971270	rs3959915	C	T	100	PASS	AC=3147;AF=0.628395;AN=5008;NS=2504;DP=19296;EAS_AF=0.496;AMR_AF=0.5043;AFR_AF=0.702;EUR_AF=0.675;SAS_AF=0.7055;AA=T|||;VT=SNP
7	136971415	rs7792298	A	G	100	PASS	AC=364;AF=0.0726837;AN=5008;NS=2504;DP=18547;EAS_AF=0.002;AMR_AF=0.049;AFR_AF=0.1694;EUR_AF=0.0437;SAS_AF=0.0613;AA=A|||;VT=SNP
7	136971908	rs6467703	C	T	100	PASS	AC=346;AF=0.0690895;AN=5008;NS=2504;DP=19105;EAS_AF=0.0159;AMR_AF=0.0303;AFR_AF=0.2126;EUR_AF=0.0219;SAS_AF=0.0061;AA=C|||;VT=SNP
7	136972003	rs12536916	A	C	100	PASS	AC=354;AF=0.0706869;AN=5008;NS=2504;DP=19111;EAS_AF=0.002;AMR_AF=0.049;AFR_AF=0.1619;EUR_AF=0.0437;SAS_AF=0.0613;AA=A|||;VT=SNP
7	136972027	rs11765480	T	C	100	PASS	AC=2425;AF=0.484225;AN=5008;NS=2504;DP=18980;EAS_AF=0.4851;AMR_AF=0.4265;AFR_AF=0.298;EUR_AF=0.6173;SAS_AF=0.6391;AA=T|||;VT=SNP
7	136972378	rs17661392	G	A	100	PASS	AC=83;AF=0.0165735;AN=5008;NS=2504;DP=17026;EAS_AF=0.001;AMR_AF=0.0202;AFR_AF=0.0242;EUR_AF=0.0149;SAS_AF=0.0215;AA=G|||;VT=SNP
7	136972794	rs76370532	C	T	100	PASS	AC=14;AF=0.00279553;AN=5008;NS=2504;DP=17046;EAS_AF=0;AMR_AF=0.0058;AFR_AF=0;EUR_AF=0.008;SAS_AF=0.002;AA=G|||;VT=SNP
7	136972966	rs6979228	G	T	100	PASS	AC=347;AF=0.0692891;AN=5008;NS=2504;DP=17436;EAS_AF=0.002;AMR_AF=0.049;AFR_AF=0.1551;EUR_AF=0.0437;SAS_AF=0.0634;AA=G|||;VT=SNP
7	136972986	rs62487109	A	G	100	PASS	AC=110;AF=0.0219649;AN=5008;NS=2504;DP=17702;EAS_AF=0;AMR_AF=0.0274;AFR_AF=0.0045;EUR_AF=0.0775;SAS_AF=0.0072;AA=A|||;VT=SNP
7	136973027	rs6961235	T	C	100	PASS	AC=223;AF=0.0445288;AN=5008;NS=2504;DP=17342;EAS_AF=0;AMR_AF=0.0274;AFR_AF=0.1309;EUR_AF=0.0278;SAS_AF=0.0031;AA=T|||;VT=SNP
7	136973189	rs78428127	T	C	100	PASS	AC=141;AF=0.028155;AN=5008;NS=2504;DP=15898;EAS_AF=0.0169;AMR_AF=0.013;AFR_AF=0.0703;EUR_AF=0.0159;SAS_AF=0.0061;AA=T|||;VT=SNP
7	136974025	rs17169047	C	T	100	PASS	AC=678;AF=0.135383;AN=5008;NS=2504;DP=19147;EAS_AF=0.1815;AMR_AF=0.1556;AFR_AF=0.0098;EUR_AF=0.1431;SAS_AF=0.2352;AA=C|||;VT=SNP
7	136974184	rs322256	G	A	100	PASS	AC=1440;AF=0.28754;AN=5008;NS=2504;DP=21594;EAS_AF=0.497;AMR_AF=0.4524;AFR_AF=0.0182;EUR_AF=0.3151;SAS_AF=0.2904;AA=G|||;VT=SNP
7	136974976	rs322257	T	C	100	PASS	AC=1492;AF=0.297923;AN=5008;NS=2504;DP=16992;EAS_AF=0.505;AMR_AF=0.4798;AFR_AF=0.0318;EUR_AF=0.3171;SAS_AF=0.2955;AA=T|||;VT=SNP
7	136975595	rs74465323	A	T	100	PASS	AC=948;AF=0.189297;AN=5008;NS=2504;DP=15746;EAS_AF=0.2956;AMR_AF=0.1239;AFR_AF=0.0772;EUR_AF=0.2227;SAS_AF=0.2434;AA=A|||;VT=SNP
7	136975678	rs17169050	G	A	100	PASS	AC=325;AF=0.0648962;AN=5008;NS=2504;DP=17432;EAS_AF=0.2192;AMR_AF=0.0072;AFR_AF=0.0015;EUR_AF=0.0129;SAS_AF=0.0859;AA=G|||;VT=SNP
7	136975874	rs10247519	G	T	100	PASS	AC=1645;AF=0.328474;AN=5008;NS=2504;DP=14242;EAS_AF=0.2986;AMR_AF=0.2839;AFR_AF=0.208;EUR_AF=0.4732;SAS_AF=0.4049;AA=G|||;VT=SNP
7	136976382	rs17169051	G	T	100	PASS	AC=205;AF=0.0409345;AN=5008;NS=2504;DP=18166;EAS_AF=0;AMR_AF=0.0231;AFR_AF=0.1218;EUR_AF=0.0268;SAS_AF=0.001;AA=G|||;VT=SNP
7	136976713	rs10248429	C	T	100	PASS	AC=343;AF=0.0684904;AN=5008;NS=2504;DP=18613;EAS_AF=0.0159;AMR_AF=0.0303;AFR_AF=0.2133;EUR_AF=0.0169;SAS_AF=0.0072;AA=C|||;VT=SNP
7	136977138	rs1835534	A	G	100	PASS	AC=2915;AF=0.582069;AN=5008;NS=2504;DP=17970;EAS_AF=0.4901;AMR_AF=0.5029;AFR_AF=0.5363;EUR_AF=0.666;SAS_AF=0.7086;AA=G|||;VT=SNP
7	136977203	rs1835536	A	G	100	PASS	AC=229;AF=0.0457268;AN=5008;NS=2504;DP=17828;EAS_AF=0;AMR_AF=0.0274;AFR_AF=0.1377;EUR_AF=0.0268;SAS_AF=0.001;AA=A|||;VT=SNP
7	136978198	rs73728260	T	A	100	PASS	AC=366;AF=0.0730831;AN=5008;NS=2504;DP=20466;EAS_AF=0.0159;AMR_AF=0.0317;AFR_AF=0.2307;EUR_AF=0.0169;SAS_AF=0.0061;AA=T|||;VT=SNP
7	136978529	rs6950835	T	C	100	PASS	AC=3253;AF=0.649561;AN=5008;NS=2504;DP=19019;EAS_AF=0.506;AMR_AF=0.5101;AFR_AF=0.7648;EUR_AF=0.6799;SAS_AF=0.7096;AA=C|||;VT=SNP
7	136978885	rs17169053	T	A	100	PASS	AC=173;AF=0.0345447;AN=5008;NS=2504;DP=19500;EAS_AF=0;AMR_AF=0.0187;AFR_AF=0.0991;EUR_AF=0.0278;SAS_AF=0.001;AA=T|||;VT=SNP
7	136979249	rs12671280	C	T	100	PASS	AC=942;AF=0.188099;AN=5008;NS=2504;DP=20704;EAS_AF=0.2946;AMR_AF=0.1225;AFR_AF=0.0779;EUR_AF=0.2177;SAS_AF=0.2434;AA=C|||;VT=SNP
7	136979849	rs1367590	C	T	100	PASS	AC=2735;AF=0.546126;AN=5008;NS=2504;DP=17791;EAS_AF=0.4851;AMR_AF=0.4669;AFR_AF=0.4334;EUR_AF=0.662;SAS_AF=0.6984;AA=T|||;VT=SNP
7	136980031	rs13230752	A	G	100	PASS	AC=396;AF=0.0790735;AN=5008;NS=2504;DP=18168;EAS_AF=0.001;AMR_AF=0.1037;AFR_AF=0.0083;EUR_AF=0.17;SAS_AF=0.1442;AA=A|||;VT=SNP
7	136980174	rs919581	A	G	100	PASS	AC=696;AF=0.138978;AN=5008;NS=2504;DP=13633;EAS_AF=0.1885;AMR_AF=0.1571;AFR_AF=0.0129;EUR_AF=0.1461;SAS_AF=0.2382;AA=A|||;VT=SNP
7	136980778	rs56027748	T	C	100	PASS	AC=366;AF=0.0730831;AN=5008;NS=2504;DP=16116;EAS_AF=0.0159;AMR_AF=0.0317;AFR_AF=0.2307;EUR_AF=0.0169;SAS_AF=0.0061;AA=T|||;VT=SNP
7	136981073	rs60901799	C	T	100	PASS	AC=335;AF=0.066893;AN=5008;NS=2504;DP=16172;EAS_AF=0.0159;AMR_AF=0.0288;AFR_AF=0.2088;EUR_AF=0.0169;SAS_AF=0.0061;AA=C|||;VT=SNP
7	136981223	rs10268741	G	A	100	PASS	AC=2371;AF=0.473442;AN=5008;NS=2504;DP=15966;EAS_AF=0.4812;AMR_AF=0.4179;AFR_AF=0.2708;EUR_AF=0.6143;SAS_AF=0.6339;AA=G|||;VT=SNP
7	136981593	rs75613360	A	C	100	PASS	AC=440;AF=0.0878594;AN=5008;NS=2504;DP=16004;EAS_AF=0.2956;AMR_AF=0.0115;AFR_AF=0.0015;EUR_AF=0.0129;SAS_AF=0.1217;AA=A|||;VT=SNP
7	136982470	rs1431097	C	T	100	PASS	AC=134;AF=0.0267572;AN=5008;NS=2504;DP=16764;EAS_AF=0.001;AMR_AF=0.0202;AFR_AF=0.0628;EUR_AF=0.0149;SAS_AF=0.0215;AA=C|||;VT=SNP
7	136982500	rs6961948	G	T	100	PASS	AC=342;AF=0.0682907;AN=5008;NS=2504;DP=16591;EAS_AF=0.0169;AMR_AF=0.0317;AFR_AF=0.2118;EUR_AF=0.0169;SAS_AF=0.0061;AA=G|||;VT=SNP
7	136982746	rs10500126	G	A	100	PASS	AC=48;AF=0.00958466;AN=5008;NS=2504;DP=17111;EAS_AF=0.001;AMR_AF=0.0159;AFR_AF=0.0023;EUR_AF=0.0129;SAS_AF=0.0204;AA=G|||;VT=SNP
7	136984385	rs76629505	T	C	100	PASS	AC=22;AF=0.00439297;AN=5008;NS=2504;DP=19981;EAS_AF=0;AMR_AF=0.0058;AFR_AF=0;EUR_AF=0.0139;SAS_AF=0.0041;AA=T|||;VT=SNP
7	136984520	rs17169059	G	A	100	PASS	AC=210;AF=0.0419329;AN=5008;NS=2504;DP=19120;EAS_AF=0;AMR_AF=0.0245;AFR_AF=0.1225;EUR_AF=0.0278;SAS_AF=0.0031;AA=G|||;VT=SNP
7	136984564	rs16874934	C	G	100	PASS	AC=682;AF=0.136182;AN=5008;NS=2504;DP=18442;EAS_AF=0.1845;AMR_AF=0.1556;AFR_AF=0.0098;EUR_AF=0.1451;SAS_AF=0.2342;AA=C|||;VT=SNP
7	136984631	rs6972523	C	T	100	PASS	AC=2418;AF=0.482827;AN=5008;NS=2504;DP=18879;EAS_AF=0.4812;AMR_AF=0.4193;AFR_AF=0.2753;EUR_AF=0.6183;SAS_AF=0.6708;AA=T|||;VT=SNP
7	136984716	rs16874937	C	T	100	PASS	AC=1007;AF=0.201078;AN=5008;NS=2504;DP=17891;EAS_AF=0.1855;AMR_AF=0.1859;AFR_AF=0.1861;EUR_AF=0.174;SAS_AF=0.2761;AA=T|||;VT=SNP
7	136984795	rs10262764	G	A	100	PASS	AC=366;AF=0.0730831;AN=5008;NS=2504;DP=17324;EAS_AF=0.0169;AMR_AF=0.0317;AFR_AF=0.23;EUR_AF=0.0169;SAS_AF=0.0061;AA=G|||;VT=SNP
7	136984846	rs17169061	G	A	100	PASS	AC=189;AF=0.0377396;AN=5008;NS=2504;DP=19190;EAS_AF=0;AMR_AF=0.0245;AFR_AF=0.1067;EUR_AF=0.0278;SAS_AF=0.0031;AA=G|||;VT=SNP
7	136984858	rs17169062	G	C	100	PASS	AC=757;AF=0.151158;AN=5008;NS=2504;DP=19449;EAS_AF=0.1855;AMR_AF=0.1585;AFR_AF=0.0628;EUR_AF=0.1461;SAS_AF=0.2352;AA=G|||;VT=SNP
7	136985342	rs6977819	G	A	100	PASS	AC=1614;AF=0.322284;AN=5008;NS=2504;DP=19552;EAS_AF=0.2966;AMR_AF=0.2579;AFR_AF=0.205;EUR_AF=0.4732;SAS_AF=0.3978;AA=G|||;VT=SNP
7	136985504	rs6977749	C	T	100	PASS	AC=1631;AF=0.325679;AN=5008;NS=2504;DP=19592;EAS_AF=0.2966;AMR_AF=0.2839;AFR_AF=0.205;EUR_AF=0.4722;SAS_AF=0.3978;AA=C|||;VT=SNP
7	136985916	rs6943993	A	G	100	PASS	AC=3194;AF=0.63778;AN=5008;NS=2504;DP=22381;EAS_AF=0.5089;AMR_AF=0.5245;AFR_AF=0.7103;EUR_AF=0.6789;SAS_AF=0.7106;AA=G|||;VT=SNP
7	136985921	rs77925462	A	G	100	PASS	AC=814;AF=0.16254;AN=5008;NS=2504;DP=22254;EAS_AF=0.1895;AMR_AF=0.1614;AFR_AF=0.0643;EUR_AF=0.1511;SAS_AF=0.2802;AA=A|||;VT=SNP
7	136987235	rs55808866	G	A	100	PASS	AC=105;AF=0.0209665;AN=5008;NS=2504;DP=19165;EAS_AF=0;AMR_AF=0.0331;AFR_AF=0.003;EUR_AF=0.0626;SAS_AF=0.0153;AA=G|||;VT=SNP
7	136988001	rs7788394	C	T	100	PASS	AC=223;AF=0.0445288;AN=5008;NS=2504;DP=15558;EAS_AF=0;AMR_AF=0.0274;AFR_AF=0.1331;EUR_AF=0.0268;SAS_AF=0.001;AA=C|||;VT=SNP
7	136988448	rs112699437	T	C	100	PASS	AC=83;AF=0.0165735;AN=5008;NS=2504;DP=17036;EAS_AF=0.001;AMR_AF=0.0187;AFR_AF=0.025;EUR_AF=0.0149;SAS_AF=0.0215;AA=T|||;VT=SNP
7	136988541	rs58439678	G	A	100	PASS	AC=759;AF=0.151558;AN=5008;NS=2504;DP=17407;EAS_AF=0.1845;AMR_AF=0.1599;AFR_AF=0.0651;EUR_AF=0.1451;SAS_AF=0.2352;AA=G|||;VT=SNP
7	136988572	rs1473355	C	T	100	PASS	AC=2216;AF=0.442492;AN=5008;NS=2504;DP=17832;EAS_AF=0.4821;AMR_AF=0.3876;AFR_AF=0.2602;EUR_AF=0.5736;SAS_AF=0.5521;AA=C|||;VT=SNP
7	136988804	rs17169064	G	T	100	PASS	AC=827;AF=0.165136;AN=5008;NS=2504;DP=19815;EAS_AF=0.1855;AMR_AF=0.1744;AFR_AF=0.1014;EUR_AF=0.17;SAS_AF=0.2188;AA=G|||;VT=SNP
7	136989304	rs13245564	G	A	100	PASS	AC=1692;AF=0.337859;AN=5008;NS=2504;DP=18536;EAS_AF=0.3095;AMR_AF=0.2839;AFR_AF=0.2073;EUR_AF=0.4563;SAS_AF=0.4601;AA=G|||;VT=SNP
7	136989441	rs322349	A	G	100	PASS	AC=2392;AF=0.477636;AN=5008;NS=2504;DP=17877;EAS_AF=0.5813;AMR_AF=0.6398;AFR_AF=0.3011;EUR_AF=0.492;SAS_AF=0.4796;AA=A|||;VT=SNP
7	136989606	rs13245911	G	A	100	PASS	AC=2495;AF=0.498203;AN=5008;NS=2504;DP=18877;EAS_AF=0.4702;AMR_AF=0.3559;AFR_AF=0.4017;EUR_AF=0.5626;SAS_AF=0.6922;AA=A|||;VT=SNP
7	136990648	rs78696049	C	T	100	PASS	AC=27;AF=0.00539137;AN=5008;NS=2504;DP=18955;EAS_AF=0;AMR_AF=0.0101;AFR_AF=0.0008;EUR_AF=0.0179;SAS_AF=0.001;AA=C|||;VT=SNP
7	136990665	rs1731954	A	G	100	PASS	AC=1652;AF=0.329872;AN=5008;NS=2504;DP=19339;EAS_AF=0.4593;AMR_AF=0.5879;AFR_AF=0.0696;EUR_AF=0.4056;SAS_AF=0.2873;AA=A|||;VT=SNP
7	136990721	rs12666148	C	T	100	PASS	AC=1048;AF=0.209265;AN=5008;NS=2504;DP=19489;EAS_AF=0.2827;AMR_AF=0.1167;AFR_AF=0.1263;EUR_AF=0.1948;SAS_AF=0.3262;AA=C|||;VT=SNP
7	136992947	rs115117047	C	T	100	PASS	AC=64;AF=0.0127796;AN=5008;NS=2504;DP=17946;EAS_AF=0;AMR_AF=0.0173;AFR_AF=0.0113;EUR_AF=0.0209;SAS_AF=0.0164;AA=C|||;VT=SNP
7	136993184	rs322347	G	A	100	PASS	AC=1617;AF=0.322883;AN=5008;NS=2504;DP=20531;EAS_AF=0.4583;AMR_AF=0.5648;AFR_AF=0.0696;EUR_AF=0.3946;SAS_AF=0.2802;AA=G|||;VT=SNP
7	136993461	rs322346	C	T	100	PASS	AC=4172;AF=0.833067;AN=5008;NS=2504;DP=17207;EAS_AF=0.7758;AMR_AF=0.938;AFR_AF=0.7723;EUR_AF=0.9066;SAS_AF=0.8241;AA=T|||;VT=SNP
7	136994013	rs322345	A	G	100	PASS	AC=3481;AF=0.695088;AN=5008;NS=2504;DP=20883;EAS_AF=0.748;AMR_AF=0.8905;AFR_AF=0.2958;EUR_AF=0.9056;SAS_AF=0.8252;AA=A|||;VT=SNP
7	136994998	rs2882589	G	A	100	PASS	AC=1766;AF=0.352636;AN=5008;NS=2504;DP=16821;EAS_AF=0.2847;AMR_AF=0.2882;AFR_AF=0.202;EUR_AF=0.4871;SAS_AF=0.5337;AA=G|||;VT=SNP
7	136995126	rs322343	C	G	100	PASS	AC=1683;AF=0.336062;AN=5008;NS=2504;DP=17200;EAS_AF=0.4623;AMR_AF=0.6009;AFR_AF=0.0696;EUR_AF=0.4195;SAS_AF=0.2924;AA=C|||;VT=SNP
7	136995962	rs322341	G	T	100	PASS	AC=1680;AF=0.335463;AN=5008;NS=2504;DP=13177;EAS_AF=0.4593;AMR_AF=0.5908;AFR_AF=0.0885;EUR_AF=0.4036;SAS_AF=0.2904;AA=G|||;VT=SNP
7	136996149	rs322340	T	C	100	PASS	AC=4189;AF=0.836462;AN=5008;NS=2504;DP=18632;EAS_AF=0.7748;AMR_AF=0.938;AFR_AF=0.7791;EUR_AF=0.9076;SAS_AF=0.8323;AA=C|||;VT=SNP
7	136996938	rs75193610	T	A	100	PASS	AC=97;AF=0.019369;AN=5008;NS=2504;DP=21180;EAS_AF=0;AMR_AF=0.0432;AFR_AF=0.003;EUR_AF=0.0417;SAS_AF=0.0215;AA=T|||;VT=SNP
7	136997283	rs322339	T	C	100	PASS	AC=1679;AF=0.335264;AN=5008;NS=2504;DP=17380;EAS_AF=0.4593;AMR_AF=0.5994;AFR_AF=0.0696;EUR_AF=0.4195;SAS_AF=0.2924;AA=T|||;VT=SNP
7	136998483	rs322337	A	T	100	PASS	AC=3471;AF=0.693091;AN=5008;NS=2504;DP=16284;EAS_AF=0.748;AMR_AF=0.8905;AFR_AF=0.2927;EUR_AF=0.9046;SAS_AF=0.82;AA=A|||;VT=SNP
7	136998548	rs322336	C	G	100	PASS	AC=3487;AF=0.696286;AN=5008;NS=2504;DP=14699;EAS_AF=0.748;AMR_AF=0.8905;AFR_AF=0.3048;EUR_AF=0.9046;SAS_AF=0.82;AA=C|||;VT=SNP
7	136999883	rs78038519	G	A	100	PASS	AC=448;AF=0.0894569;AN=5008;NS=2504;DP=18396;EAS_AF=0.1706;AMR_AF=0.0548;AFR_AF=0.0061;EUR_AF=0.0895;SAS_AF=0.1431;AA=a|||;VT=SNP
7	136999926	rs147767078	G	A	100	PASS	AC=16;AF=0.00319489;AN=5008;NS=2504;DP=19806;EAS_AF=0;AMR_AF=0.0058;AFR_AF=0.0015;EUR_AF=0.008;SAS_AF=0.002;AA=G|||;VT=SNP
7	137001565	rs141856512	G	A	100	PASS	AC=20;AF=0.00399361;AN=5008;NS=2504;DP=17321;EAS_AF=0.001;AMR_AF=0.0086;AFR_AF=0.0015;EUR_AF=0.008;SAS_AF=0.0031;AA=G|||;VT=SNP
7	137001889	rs78813592	T	A	100	PASS	AC=447;AF=0.0892572;AN=5008;NS=2504;DP=17343;EAS_AF=0.1736;AMR_AF=0.049;AFR_AF=0.0061;EUR_AF=0.0895;SAS_AF=0.1431;AA=T|||;VT=SNP
7	137003404	rs322335	T	C	100	PASS	AC=4208;AF=0.840256;AN=5008;NS=2504;DP=19440;EAS_AF=0.7877;AMR_AF=0.938;AFR_AF=0.7829;EUR_AF=0.9076;SAS_AF=0.8333;AA=C|||;VT=SNP
7	137003949	rs1616000	T	C	100	PASS	AC=4208;AF=0.840256;AN=5008;NS=2504;DP=19701;EAS_AF=0.7877;AMR_AF=0.938;AFR_AF=0.7829;EUR_AF=0.9076;SAS_AF=0.8333;AA=C|||;VT=SNP
7	137004109	rs322334	T	C	100	PASS	AC=1725;AF=0.344449;AN=5008;NS=2504;DP=18523;EAS_AF=0.4722;AMR_AF=0.6023;AFR_AF=0.0946;EUR_AF=0.4175;SAS_AF=0.2924;AA=T|||;VT=SNP
7	137004444	rs12668246	G	A	100	PASS	AC=1785;AF=0.35643;AN=5008;NS=2504;DP=19032;EAS_AF=0.2877;AMR_AF=0.2911;AFR_AF=0.211;EUR_AF=0.4891;SAS_AF=0.5337;AA=G|||;VT=SNP
7	137005808	rs2242045	G	A	100	PASS	AC=1765;AF=0.352436;AN=5008;NS=2504;DP=20748;EAS_AF=0.2877;AMR_AF=0.2882;AFR_AF=0.2005;EUR_AF=0.4871;SAS_AF=0.5317;AA=G|||;VT=SNP
7	137005911	rs322332	T	C	100	PASS	AC=4218;AF=0.842252;AN=5008;NS=2504;DP=20246;EAS_AF=0.7956;AMR_AF=0.9409;AFR_AF=0.7837;EUR_AF=0.9056;SAS_AF=0.8344;AA=C|||;VT=SNP
7	137006969	rs10251438	C	A	100	PASS	AC=1763;AF=0.352037;AN=5008;NS=2504;DP=17339;EAS_AF=0.2867;AMR_AF=0.2882;AFR_AF=0.2005;EUR_AF=0.4861;SAS_AF=0.5317;AA=C|||;VT=SNP
7	137007159	rs12535439	G	A	100	PASS	AC=1764;AF=0.352236;AN=5008;NS=2504;DP=15687;EAS_AF=0.2867;AMR_AF=0.2882;AFR_AF=0.2012;EUR_AF=0.4861;SAS_AF=0.5317;AA=G|||;VT=SNP
7	137007920	rs322331	A	G	100	PASS	AC=4234;AF=0.845447;AN=5008;NS=2504;DP=17471;EAS_AF=0.7976;AMR_AF=0.938;AFR_AF=0.7973;EUR_AF=0.9076;SAS_AF=0.8303;AA=G|||;VT=SNP
7	137009221	rs74299047	A	G	100	PASS	AC=435;AF=0.086861;AN=5008;NS=2504;DP=6785;EAS_AF=0.1617;AMR_AF=0.049;AFR_AF=0.0053;EUR_AF=0.0895;SAS_AF=0.1442;AA=A|||;VT=SNP
7	137009801	rs151037290	A	G	100	PASS	AC=52;AF=0.0103834;AN=5008;NS=2504;DP=16968;EAS_AF=0.001;AMR_AF=0.0173;AFR_AF=0;EUR_AF=0.0179;SAS_AF=0.0215;AA=A|||;VT=SNP
7	137010589	rs2290268	A	C	100	PASS	AC=2077;AF=0.414736;AN=5008;NS=2504;DP=18034;EAS_AF=0.4782;AMR_AF=0.2983;AFR_AF=0.3752;EUR_AF=0.4334;SAS_AF=0.4663;AA=A|||;VT=SNP
7	137011207	rs10268599	G	T	100	PASS	AC=1243;AF=0.248203;AN=5008;NS=2504;DP=21713;EAS_AF=0.3512;AMR_AF=0.1513;AFR_AF=0.1717;EUR_AF=0.2525;SAS_AF=0.3098;AA=G|||;VT=SNP
7	137011403	rs1431095	C	T	100	PASS	AC=1901;AF=0.379593;AN=5008;NS=2504;DP=19757;EAS_AF=0.4444;AMR_AF=0.2867;AFR_AF=0.2784;EUR_AF=0.4314;SAS_AF=0.4622;AA=C|||;VT=SNP
7	137011782	rs10250267	G	A	100	PASS	AC=1910;AF=0.38139;AN=5008;NS=2504;DP=19389;EAS_AF=0.4484;AMR_AF=0.2925;AFR_AF=0.2784;EUR_AF=0.4314;SAS_AF=0.4632;AA=G|||;VT=SNP
7	137012561	rs76745761	A	G	100	PASS	AC=33;AF=0.00658946;AN=5008;NS=2504;DP=17309;EAS_AF=0;AMR_AF=0.0101;AFR_AF=0.003;EUR_AF=0.0209;SAS_AF=0.001;AA=A|||;VT=SNP
7	137012994	rs144652687	A	G	100	PASS	AC=23;AF=0.00459265;AN=5008;NS=2504;DP=17086;EAS_AF=0;AMR_AF=0.0115;AFR_AF=0;EUR_AF=0.0089;SAS_AF=0.0061;AA=A|||;VT=SNP
7	137013466	rs10255150	G	A	100	PASS	AC=1939;AF=0.387181;AN=5008;NS=2504;DP=20512;EAS_AF=0.4385;AMR_AF=0.2925;AFR_AF=0.3116;EUR_AF=0.4304;SAS_AF=0.4591;AA=G|||;VT=SNP
7	137015603	rs10233933	A	T	100	PASS	AC=1949;AF=0.389177;AN=5008;NS=2504;DP=19535;EAS_AF=0.4395;AMR_AF=0.2954;AFR_AF=0.3116;EUR_AF=0.4324;SAS_AF=0.4642;AA=A|||;VT=SNP
7	137015838	rs10282363	T	G	100	PASS	AC=1947;AF=0.388778;AN=5008;NS=2504;DP=20049;EAS_AF=0.4395;AMR_AF=0.2939;AFR_AF=0.3116;EUR_AF=0.4324;SAS_AF=0.4632;AA=T|||;VT=SNP
7	137016297	rs1431093	C	A	100	PASS	AC=1948;AF=0.388978;AN=5008;NS=2504;DP=21062;EAS_AF=0.4395;AMR_AF=0.2939;AFR_AF=0.3132;EUR_AF=0.4324;SAS_AF=0.4622;AA=A|||;VT=SNP
7	137016311	rs1431091	A	C	100	PASS	AC=1900;AF=0.379393;AN=5008;NS=2504;DP=20795;EAS_AF=0.4395;AMR_AF=0.2925;AFR_AF=0.2776;EUR_AF=0.4324;SAS_AF=0.4622;AA=A|||;VT=SNP
7	137016788	rs139830974	A	G	100	PASS	AC=17;AF=0.00339457;AN=5008;NS=2504;DP=18325;EAS_AF=0.001;AMR_AF=0.0029;AFR_AF=0.0015;EUR_AF=0.0119;SAS_AF=0;AA=A|||;VT=SNP
7	137016791	rs1431090	G	A	100	PASS	AC=1965;AF=0.392372;AN=5008;NS=2504;DP=18333;EAS_AF=0.4375;AMR_AF=0.2939;AFR_AF=0.3245;EUR_AF=0.4324;SAS_AF=0.4663;AA=A|||;VT=SNP
7	137016931	rs10241448	A	C	100	PASS	AC=1957;AF=0.390775;AN=5008;NS=2504;DP=17145;EAS_AF=0.4395;AMR_AF=0.2925;AFR_AF=0.3215;EUR_AF=0.4324;SAS_AF=0.4611;AA=A|||;VT=SNP
7	137017100	rs10227966	T	C	100	PASS	AC=1958;AF=0.390974;AN=5008;NS=2504;DP=16523;EAS_AF=0.4395;AMR_AF=0.2925;AFR_AF=0.3207;EUR_AF=0.4324;SAS_AF=0.4632;AA=C|||;VT=SNP
7	137017202	rs10271620	G	A	100	PASS	AC=1961;AF=0.391573;AN=5008;NS=2504;DP=16524;EAS_AF=0.4405;AMR_AF=0.2925;AFR_AF=0.323;EUR_AF=0.4324;SAS_AF=0.4622;AA=A|||;VT=SNP
7	137017209	rs73165715	T	C	100	PASS	AC=255;AF=0.0509185;AN=5008;NS=2504;DP=16604;EAS_AF=0;AMR_AF=0.085;AFR_AF=0.0189;EUR_AF=0.1382;SAS_AF=0.0327;AA=T|||;VT=SNP
7	137017876	rs7807025	T	C	100	PASS	AC=1971;AF=0.39357;AN=5008;NS=2504;DP=16473;EAS_AF=0.4454;AMR_AF=0.2925;AFR_AF=0.3253;EUR_AF=0.4324;SAS_AF=0.4642;AA=T|||;VT=SNP
7	137018329	rs13228711	T	A	100	PASS	AC=553;AF=0.110423;AN=5008;NS=2504;DP=17176;EAS_AF=0.1637;AMR_AF=0.0922;AFR_AF=0.0076;EUR_AF=0.1352;SAS_AF=0.182;AA=T|||;VT=SNP
7	137018456	rs322329	C	G	100	PASS	AC=3031;AF=0.605232;AN=5008;NS=2504;DP=18156;EAS_AF=0.5794;AMR_AF=0.7061;AFR_AF=0.652;EUR_AF=0.5686;SAS_AF=0.5348;AA=c|||;VT=SNP
7	137020036	rs183418598	G	A	100	PASS	AC=13;AF=0.00259585;AN=5008;NS=2504;DP=14649;EAS_AF=0;AMR_AF=0.0014;AFR_AF=0;EUR_AF=0.0119;SAS_AF=0;AA=G|||;VT=SNP
7	137020408	rs78469211	C	G	100	PASS	AC=64;AF=0.0127796;AN=5008;NS=2504;DP=17507;EAS_AF=0;AMR_AF=0;AFR_AF=0;EUR_AF=0.0129;SAS_AF=0.0521;AA=C|||;VT=SNP
7	137020675	rs28507322	T	C	100	PASS	AC=1635;AF=0.326478;AN=5008;NS=2504;DP=17660;EAS_AF=0.37;AMR_AF=0.5663;AFR_AF=0.0696;EUR_AF=0.4294;SAS_AF=0.3528;AA=T|||;VT=SNP
7	137020726	rs67907798	C	T	100	PASS	AC=371;AF=0.0740815;AN=5008;NS=2504;DP=15948;EAS_AF=0.0774;AMR_AF=0.0922;AFR_AF=0.0416;EUR_AF=0.1382;SAS_AF=0.0358;AA=C|||;VT=SNP
7	137021176	rs13240024	T	G	100	PASS	AC=558;AF=0.111422;AN=5008;NS=2504;DP=21334;EAS_AF=0.1746;AMR_AF=0.0922;AFR_AF=0.0076;EUR_AF=0.1342;SAS_AF=0.1769;AA=T|||;VT=SNP
7	137021485	rs320715	G	A	100	PASS	AC=1930;AF=0.385383;AN=5008;NS=2504;DP=20718;EAS_AF=0.4077;AMR_AF=0.2925;AFR_AF=0.3245;EUR_AF=0.4314;SAS_AF=0.4632;AA=G|||;VT=SNP
7	137021661	rs161093	T	A	100	PASS	AC=1932;AF=0.385783;AN=5008;NS=2504;DP=22480;EAS_AF=0.4077;AMR_AF=0.2925;AFR_AF=0.3253;EUR_AF=0.4314;SAS_AF=0.4642;AA=T|||;VT=SNP
7	137021740	rs320716	A	T	100	PASS	AC=1931;AF=0.385583;AN=5008;NS=2504;DP=21603;EAS_AF=0.4077;AMR_AF=0.2925;AFR_AF=0.3245;EUR_AF=0.4314;SAS_AF=0.4642;AA=A|||;VT=SNP
7	137023278	rs76526947	T	C	100	PASS	AC=140;AF=0.0279553;AN=5008;NS=2504;DP=19980;EAS_AF=0;AMR_AF=0.0187;AFR_AF=0;EUR_AF=0.0318;SAS_AF=0.0971;AA=T|||;VT=SNP
7	137023509	rs320719	G	A	100	PASS	AC=1932;AF=0.385783;AN=5008;NS=2504;DP=19075;EAS_AF=0.4097;AMR_AF=0.2925;AFR_AF=0.3238;EUR_AF=0.4314;SAS_AF=0.4642;AA=A|||;VT=SNP
7	137024149	rs320720	C	T	100	PASS	AC=1932;AF=0.385783;AN=5008;NS=2504;DP=18690;EAS_AF=0.4097;AMR_AF=0.2925;AFR_AF=0.3253;EUR_AF=0.4304;SAS_AF=0.4632;AA=T|||;VT=SNP
7	137024728	rs140888890	G	A	100	PASS	AC=65;AF=0.0129792;AN=5008;NS=2504;DP=17109;EAS_AF=0.001;AMR_AF=0;AFR_AF=0;EUR_AF=0.0129;SAS_AF=0.0521;AA=g|||;VT=SNP
7	137025020	rs320721	T	C	100	PASS	AC=1931;AF=0.385583;AN=5008;NS=2504;DP=17402;EAS_AF=0.4087;AMR_AF=0.2925;AFR_AF=0.323;EUR_AF=0.4304;SAS_AF=0.4663;AA=T|||;VT=SNP
7	137025827	rs320722	G	C	100	PASS	AC=1945;AF=0.388379;AN=5008;NS=2504;DP=16733;EAS_AF=0.4196;AMR_AF=0.2954;AFR_AF=0.3215;EUR_AF=0.4334;SAS_AF=0.4663;AA=C|||;VT=SNP
7	137026136	rs320723	T	A	100	PASS	AC=1946;AF=0.388578;AN=5008;NS=2504;DP=13667;EAS_AF=0.4206;AMR_AF=0.2954;AFR_AF=0.3215;EUR_AF=0.4334;SAS_AF=0.4663;AA=T|||;VT=SNP
7	137026637	rs320725	A	C	100	PASS	AC=1949;AF=0.389177;AN=5008;NS=2504;DP=13492;EAS_AF=0.4216;AMR_AF=0.2954;AFR_AF=0.3215;EUR_AF=0.4344;SAS_AF=0.4673;AA=A|||;VT=SNP
7	137026836	rs76825787	T	C	100	PASS	AC=251;AF=0.0501198;AN=5008;NS=2504;DP=14529;EAS_AF=0;AMR_AF=0.0821;AFR_AF=0.0189;EUR_AF=0.1352;SAS_AF=0.0337;AA=T|||;VT=SNP
7	137027042	rs320726	C	A	100	PASS	AC=2155;AF=0.430312;AN=5008;NS=2504;DP=18826;EAS_AF=0.4196;AMR_AF=0.3069;AFR_AF=0.4728;EUR_AF=0.4344;SAS_AF=0.4673;AA=C|||;VT=SNP
7	137029838	rs321198	T	C	100	PASS	AC=2822;AF=0.563498;AN=5008;NS=2504;DP=21036;EAS_AF=0.5942;AMR_AF=0.5807;AFR_AF=0.5522;EUR_AF=0.5626;SAS_AF=0.5358;AA=C|||;VT=SNP
7	137030345	rs161335	C	T	100	PASS	AC=1537;AF=0.306909;AN=5008;NS=2504;DP=18714;EAS_AF=0.371;AMR_AF=0.451;AFR_AF=0.0673;EUR_AF=0.4195;SAS_AF=0.3466;AA=T|||;VT=SNP
7	137030539	rs79782835	A	G	100	PASS	AC=49;AF=0.00978435;AN=5008;NS=2504;DP=20220;EAS_AF=0;AMR_AF=0.0101;AFR_AF=0.0008;EUR_AF=0.0328;SAS_AF=0.0082;AA=A|||;VT=SNP
7	137030928	rs13230665	T	A	100	PASS	AC=75;AF=0.014976;AN=5008;NS=2504;DP=18459;EAS_AF=0;AMR_AF=0.0245;AFR_AF=0.0015;EUR_AF=0.0348;SAS_AF=0.0215;AA=T|||;VT=SNP
7	137032174	rs6955790	T	C	100	PASS	AC=1007;AF=0.201078;AN=5008;NS=2504;DP=19621;EAS_AF=0.2212;AMR_AF=0.1268;AFR_AF=0.2648;EUR_AF=0.165;SAS_AF=0.184;AA=T|||;VT=SNP
7	137032426	rs17527721	C	T	100	PASS	AC=63;AF=0.0125799;AN=5008;NS=2504;DP=18123;EAS_AF=0;AMR_AF=0.0173;AFR_AF=0.0015;EUR_AF=0.0179;SAS_AF=0.0317;AA=C|||;VT=SNP
7	137032473	rs117865485	G	A	100	PASS	AC=39;AF=0.00778754;AN=5008;NS=2504;DP=16501;EAS_AF=0;AMR_AF=0.0101;AFR_AF=0.0008;EUR_AF=0.0179;SAS_AF=0.0133;AA=G|||;VT=SNP
7	137032717	rs321199	T	C	100	PASS	AC=1535;AF=0.30651;AN=5008;NS=2504;DP=13564;EAS_AF=0.372;AMR_AF=0.451;AFR_AF=0.0643;EUR_AF=0.4195;SAS_AF=0.3476;AA=T|||;VT=SNP
7	137037140	rs161094	A	G	100	PASS	AC=1977;AF=0.394768;AN=5008;NS=2504;DP=18464;EAS_AF=0.4226;AMR_AF=0.4078;AFR_AF=0.289;EUR_AF=0.4364;SAS_AF=0.4571;AA=G|||;VT=SNP
7	137037202	rs161095	A	G	100	PASS	AC=1975;AF=0.394369;AN=5008;NS=2504;DP=18216;EAS_AF=0.4196;AMR_AF=0.4078;AFR_AF=0.2897;EUR_AF=0.4364;SAS_AF=0.4571;AA=G|||;VT=SNP
7	137037689	rs321200	T	C	100	PASS	AC=1979;AF=0.395168;AN=5008;NS=2504;DP=18740;EAS_AF=0.4216;AMR_AF=0.4107;AFR_AF=0.2897;EUR_AF=0.4364;SAS_AF=0.4571;AA=C|||;VT=SNP
7	137038092	rs320682	T	C	100	PASS	AC=1979;AF=0.395168;AN=5008;NS=2504;DP=18475;EAS_AF=0.4196;AMR_AF=0.4107;AFR_AF=0.2905;EUR_AF=0.4364;SAS_AF=0.4581;AA=C|||;VT=SNP
7	137038733	rs76979124	C	T	100	PASS	AC=505;AF=0.100839;AN=5008;NS=2504;DP=19662;EAS_AF=0.122;AMR_AF=0.1153;AFR_AF=0.0787;EUR_AF=0.0934;SAS_AF=0.1063;AA=T|||;VT=SNP
7	137039328	rs320683	C	T	100	PASS	AC=1914;AF=0.382188;AN=5008;NS=2504;DP=16970;EAS_AF=0.3383;AMR_AF=0.4063;AFR_AF=0.3517;EUR_AF=0.4563;SAS_AF=0.3753;AA=C|||;VT=SNP
7	137040466	rs320684	A	G	100	PASS	AC=2211;AF=0.441494;AN=5008;NS=2504;DP=12437;EAS_AF=0.3849;AMR_AF=0.4625;AFR_AF=0.5212;EUR_AF=0.4612;SAS_AF=0.3569;AA=G|||;VT=SNP
7	137040948	rs320686	A	G	100	PASS	AC=2194;AF=0.438099;AN=5008;NS=2504;DP=11161;EAS_AF=0.374;AMR_AF=0.4625;AFR_AF=0.5166;EUR_AF=0.4612;SAS_AF=0.3569;AA=A|||;VT=SNP
7	137041500	rs141189820	G	C	100	PASS	AC=54;AF=0.0107827;AN=5008;NS=2504;DP=14977;EAS_AF=0;AMR_AF=0.0187;AFR_AF=0;EUR_AF=0.0328;SAS_AF=0.0082;AA=G|||;VT=SNP
7	137041561	rs192935	T	C	100	PASS	AC=2196;AF=0.438498;AN=5008;NS=2504;DP=17883;EAS_AF=0.375;AMR_AF=0.4625;AFR_AF=0.5166;EUR_AF=0.4622;SAS_AF=0.3569;AA=C|||;VT=SNP
7	137041669	rs161340	T	G	100	PASS	AC=2198;AF=0.438898;AN=5008;NS=2504;DP=20906;EAS_AF=0.374;AMR_AF=0.4625;AFR_AF=0.5189;EUR_AF=0.4622;SAS_AF=0.3569;AA=G|||;VT=SNP
7	137041731	rs178612	A	G	100	PASS	AC=2196;AF=0.438498;AN=5008;NS=2504;DP=19808;EAS_AF=0.374;AMR_AF=0.4625;AFR_AF=0.5174;EUR_AF=0.4622;SAS_AF=0.3569;AA=G|||;VT=SNP
7	137041777	rs320687	A	C	100	PASS	AC=2195;AF=0.438299;AN=5008;NS=2504;DP=19397;EAS_AF=0.374;AMR_AF=0.4625;AFR_AF=0.5166;EUR_AF=0.4622;SAS_AF=0.3569;AA=T|||;VT=SNP
7	137042085	rs111317532	G	A	100	PASS	AC=2192;AF=0.4377;AN=5008;NS=2504;DP=19011;EAS_AF=0.374;AMR_AF=0.4611;AFR_AF=0.5166;EUR_AF=0.4622;SAS_AF=0.3548;AA=A|||;VT=SNP
7	137042224	rs320688	A	C	100	PASS	AC=3459;AF=0.690695;AN=5008;NS=2504;DP=17641;EAS_AF=0.6885;AMR_AF=0.634;AFR_AF=0.7821;EUR_AF=0.6471;SAS_AF=0.6544;AA=C|||;VT=SNP
7	137042622	rs320689	G	A	100	PASS	AC=2187;AF=0.436701;AN=5008;NS=2504;DP=16332;EAS_AF=0.374;AMR_AF=0.4611;AFR_AF=0.5144;EUR_AF=0.4612;SAS_AF=0.3538;AA=G|||;VT=SNP
7	137042768	rs320690	A	G	100	PASS	AC=2188;AF=0.436901;AN=5008;NS=2504;DP=19176;EAS_AF=0.374;AMR_AF=0.4611;AFR_AF=0.5151;EUR_AF=0.4612;SAS_AF=0.3538;AA=A|||;VT=SNP
7	137043253	rs320691	G	C	100	PASS	AC=2197;AF=0.438698;AN=5008;NS=2504;DP=21321;EAS_AF=0.3839;AMR_AF=0.4625;AFR_AF=0.5136;EUR_AF=0.4612;SAS_AF=0.3538;AA=G|||;VT=SNP
7	137043324	rs161342	A	T	100	PASS	AC=2188;AF=0.436901;AN=5008;NS=2504;DP=20546;EAS_AF=0.374;AMR_AF=0.4611;AFR_AF=0.5151;EUR_AF=0.4612;SAS_AF=0.3538;AA=T|||;VT=SNP
7	137043484	rs320692	A	C	100	PASS	AC=2080;AF=0.415335;AN=5008;NS=2504;DP=21168;EAS_AF=0.374;AMR_AF=0.451;AFR_AF=0.4418;EUR_AF=0.4602;SAS_AF=0.3507;AA=A|||;VT=SNP
7	137043868	rs320693	G	C	100	PASS	AC=2189;AF=0.437101;AN=5008;NS=2504;DP=21836;EAS_AF=0.373;AMR_AF=0.4611;AFR_AF=0.5151;EUR_AF=0.4612;SAS_AF=0.3558;AA=C|||;VT=SNP
7	137044532	rs167668	C	T	100	PASS	AC=2187;AF=0.436701;AN=5008;NS=2504;DP=18571;EAS_AF=0.373;AMR_AF=0.4611;AFR_AF=0.5151;EUR_AF=0.4612;SAS_AF=0.3538;AA=C|||;VT=SNP
7	137044709	rs320694	G	C	100	PASS	AC=2187;AF=0.436701;AN=5008;NS=2504;DP=16551;EAS_AF=0.373;AMR_AF=0.4611;AFR_AF=0.5151;EUR_AF=0.4612;SAS_AF=0.3538;AA=C|||;VT=SNP
7	137044765	rs67715298	A	T	100	PASS	AC=451;AF=0.0900559;AN=5008;NS=2504;DP=17606;EAS_AF=0.0923;AMR_AF=0.2003;AFR_AF=0.0461;EUR_AF=0.1193;SAS_AF=0.0389;AA=A|||;VT=SNP
7	137044785	rs11972876	A	C	100	PASS	AC=1266;AF=0.252796;AN=5008;NS=2504;DP=17764;EAS_AF=0.3125;AMR_AF=0.1729;AFR_AF=0.2663;EUR_AF=0.1849;SAS_AF=0.2996;AA=A|||;VT=SNP
7	137045186	rs192936	C	T	100	PASS	AC=2079;AF=0.415136;AN=5008;NS=2504;DP=19117;EAS_AF=0.373;AMR_AF=0.451;AFR_AF=0.4418;EUR_AF=0.4602;SAS_AF=0.3507;AA=C|||;VT=SNP
7	137045382	rs1367593	C	G	100	PASS	AC=2190;AF=0.4373;AN=5008;NS=2504;DP=18896;EAS_AF=0.374;AMR_AF=0.4625;AFR_AF=0.5151;EUR_AF=0.4612;SAS_AF=0.3548;AA=C|||;VT=SNP
7	137045385	rs725838	G	A	100	PASS	AC=2190;AF=0.4373;AN=5008;NS=2504;DP=18848;EAS_AF=0.374;AMR_AF=0.4625;AFR_AF=0.5151;EUR_AF=0.4612;SAS_AF=0.3548;AA=A|||;VT=SNP
7	137045691	rs76986642	G	C	100	PASS	AC=74;AF=0.0147764;AN=5008;NS=2504;DP=20052;EAS_AF=0;AMR_AF=0.0216;AFR_AF=0.0023;EUR_AF=0.0348;SAS_AF=0.0215;AA=G|||;VT=SNP
7	137045731	rs161344	C	A	100	PASS	AC=2124;AF=0.424121;AN=5008;NS=2504;DP=20476;EAS_AF=0.373;AMR_AF=0.4467;AFR_AF=0.5113;EUR_AF=0.4394;SAS_AF=0.3272;AA=C|||;VT=SNP
7	137045777	rs161345	T	A	100	PASS	AC=2080;AF=0.415335;AN=5008;NS=2504;DP=20581;EAS_AF=0.373;AMR_AF=0.451;AFR_AF=0.4418;EUR_AF=0.4602;SAS_AF=0.3517;AA=T|||;VT=SNP
7	137046434	rs320695	G	T	100	PASS	AC=2187;AF=0.436701;AN=5008;NS=2504;DP=19533;EAS_AF=0.373;AMR_AF=0.4611;AFR_AF=0.5144;EUR_AF=0.4622;SAS_AF=0.3538;AA=G|||;VT=SNP
7	137046972	rs62487113	G	A	100	PASS	AC=132;AF=0.0263578;AN=5008;NS=2504;DP=19561;EAS_AF=0.001;AMR_AF=0.0346;AFR_AF=0.0061;EUR_AF=0.0934;SAS_AF=0.0051;AA=G|||;VT=SNP
7	137046983	rs145923250	G	A	100	PASS	AC=17;AF=0.00339457;AN=5008;NS=2504;DP=19436;EAS_AF=0;AMR_AF=0.0086;AFR_AF=0.0008;EUR_AF=0.0089;SAS_AF=0.001;AA=G|||;VT=SNP
7	137047137	rs320696	A	C	100	PASS	AC=3560;AF=0.710863;AN=5008;NS=2504;DP=18789;EAS_AF=0.6855;AMR_AF=0.6383;AFR_AF=0.8585;EUR_AF=0.6481;SAS_AF=0.6534;AA=A|||;VT=SNP
7	137047182	rs10954579	C	G	100	PASS	AC=1317;AF=0.262979;AN=5008;NS=2504;DP=19952;EAS_AF=0.3145;AMR_AF=0.3573;AFR_AF=0.0454;EUR_AF=0.3509;SAS_AF=0.3466;AA=C|||;VT=SNP
7	137047645	rs1594450	C	G	100	PASS	AC=1585;AF=0.316494;AN=5008;NS=2504;DP=18192;EAS_AF=0.3095;AMR_AF=0.196;AFR_AF=0.4955;EUR_AF=0.1859;SAS_AF=0.3016;AA=C|||;VT=SNP
7	137048159	rs161346	T	C	100	PASS	AC=3465;AF=0.691893;AN=5008;NS=2504;DP=17177;EAS_AF=0.6865;AMR_AF=0.634;AFR_AF=0.7806;EUR_AF=0.6481;SAS_AF=0.6636;AA=C|||;VT=SNP
7	137048213	rs320697	G	A	100	PASS	AC=1913;AF=0.381989;AN=5008;NS=2504;DP=19074;EAS_AF=0.376;AMR_AF=0.4409;AFR_AF=0.3094;EUR_AF=0.4622;SAS_AF=0.362;AA=G|||;VT=SNP
7	137048428	rs142302567	G	A	100	PASS	AC=47;AF=0.00938498;AN=5008;NS=2504;DP=15245;EAS_AF=0;AMR_AF=0.0043;AFR_AF=0;EUR_AF=0.0199;SAS_AF=0.0245;AA=G|||;VT=SNP
7	137049477	rs320700	G	A	100	PASS	AC=3464;AF=0.691693;AN=5008;NS=2504;DP=21365;EAS_AF=0.6855;AMR_AF=0.634;AFR_AF=0.7799;EUR_AF=0.6471;SAS_AF=0.6656;AA=G|||;VT=SNP
7	137049517	rs320701	C	T	100	PASS	AC=3466;AF=0.692093;AN=5008;NS=2504;DP=19894;EAS_AF=0.6855;AMR_AF=0.634;AFR_AF=0.7814;EUR_AF=0.6471;SAS_AF=0.6656;AA=T|||;VT=SNP
7	137050649	rs77844828	T	A	100	PASS	AC=26;AF=0.00519169;AN=5008;NS=2504;DP=16745;EAS_AF=0;AMR_AF=0.0115;AFR_AF=0.0015;EUR_AF=0.0159;SAS_AF=0;AA=T|||;VT=SNP
7	137050827	rs320703	C	T	100	PASS	AC=3467;AF=0.692292;AN=5008;NS=2504;DP=14418;EAS_AF=0.6855;AMR_AF=0.634;AFR_AF=0.7814;EUR_AF=0.6471;SAS_AF=0.6667;AA=T|||;VT=SNP
7	137051175	rs320704	C	T	100	PASS	AC=3467;AF=0.692292;AN=5008;NS=2504;DP=17809;EAS_AF=0.6855;AMR_AF=0.634;AFR_AF=0.7814;EUR_AF=0.6471;SAS_AF=0.6667;AA=T|||;VT=SNP
7	137051371	rs1431098	T	A	100	PASS	AC=1303;AF=0.260184;AN=5008;NS=2504;DP=16831;EAS_AF=0.3145;AMR_AF=0.3573;AFR_AF=0.0439;EUR_AF=0.3519;SAS_AF=0.3333;AA=T|||;VT=SNP
7	137051382	rs320705	G	T	100	PASS	AC=3467;AF=0.692292;AN=5008;NS=2504;DP=17221;EAS_AF=0.6855;AMR_AF=0.6354;AFR_AF=0.7806;EUR_AF=0.6471;SAS_AF=0.6667;AA=T|||;VT=SNP
7	137052399	rs161336	G	A	100	PASS	AC=3456;AF=0.690096;AN=5008;NS=2504;DP=18362;EAS_AF=0.6855;AMR_AF=0.634;AFR_AF=0.7738;EUR_AF=0.6471;SAS_AF=0.6656;AA=G|||;VT=SNP
7	137052616	rs161337	G	C	100	PASS	AC=3466;AF=0.692093;AN=5008;NS=2504;DP=20539;EAS_AF=0.6855;AMR_AF=0.634;AFR_AF=0.7814;EUR_AF=0.6471;SAS_AF=0.6656;AA=C|||;VT=SNP
7	137052670	rs320706	G	A	100	PASS	AC=3466;AF=0.692093;AN=5008;NS=2504;DP=21297;EAS_AF=0.6855;AMR_AF=0.634;AFR_AF=0.7814;EUR_AF=0.6471;SAS_AF=0.6656;AA=A|||;VT=SNP
7	137053273	rs320707	A	C	100	PASS	AC=3471;AF=0.693091;AN=5008;NS=2504;DP=19398;EAS_AF=0.6865;AMR_AF=0.634;AFR_AF=0.7829;EUR_AF=0.6481;SAS_AF=0.6667;AA=C|||;VT=SNP
7	137053437	rs111237915	T	C	100	PASS	AC=26;AF=0.00519169;AN=5008;NS=2504;DP=20216;EAS_AF=0;AMR_AF=0.0101;AFR_AF=0.0023;EUR_AF=0.0109;SAS_AF=0.0051;AA=T|||;VT=SNP
7	137053658	rs161338	A	G	100	PASS	AC=1299;AF=0.259385;AN=5008;NS=2504;DP=18125;EAS_AF=0.2976;AMR_AF=0.2233;AFR_AF=0.1172;EUR_AF=0.3419;SAS_AF=0.3528;AA=A|||;VT=SNP
7	137053704	rs320708	T	C	100	PASS	AC=1958;AF=0.390974;AN=5008;NS=2504;DP=16434;EAS_AF=0.378;AMR_AF=0.4409;AFR_AF=0.3109;EUR_AF=0.4612;SAS_AF=0.4049;AA=T|||;VT=SNP
7	137053814	rs78414417	G	A	100	PASS	AC=41;AF=0.0081869;AN=5008;NS=2504;DP=15508;EAS_AF=0.001;AMR_AF=0.0187;AFR_AF=0.0008;EUR_AF=0.0239;SAS_AF=0.002;AA=G|||;VT=SNP
7	137053934	rs320709	C	T	100	PASS	AC=2140;AF=0.427316;AN=5008;NS=2504;DP=15036;EAS_AF=0.378;AMR_AF=0.451;AFR_AF=0.444;EUR_AF=0.4602;SAS_AF=0.4049;AA=C|||;VT=SNP
7	137055525	rs161339	A	G	100	PASS	AC=713;AF=0.142372;AN=5008;NS=2504;DP=18189;EAS_AF=0.2946;AMR_AF=0.0764;AFR_AF=0.0681;EUR_AF=0.0825;SAS_AF=0.1943;AA=A|||;VT=SNP
7	137056677	rs117119593	G	A	100	PASS	AC=30;AF=0.00599042;AN=5008;NS=2504;DP=20065;EAS_AF=0;AMR_AF=0.0173;AFR_AF=0.0008;EUR_AF=0.0139;SAS_AF=0.0031;AA=G|||;VT=SNP
7	137057445	rs7807803	G	T	100	PASS	AC=1463;AF=0.292133;AN=5008;NS=2504;DP=18884;EAS_AF=0.2986;AMR_AF=0.183;AFR_AF=0.4274;EUR_AF=0.1769;SAS_AF=0.2986;AA=G|||;VT=SNP
7	137057629	rs320713	A	G	100	PASS	AC=3523;AF=0.703474;AN=5008;NS=2504;DP=20294;EAS_AF=0.7014;AMR_AF=0.817;AFR_AF=0.556;EUR_AF=0.8231;SAS_AF=0.7014;AA=G|||;VT=SNP
7	137058206	rs320714	T	C	100	PASS	AC=3525;AF=0.703874;AN=5008;NS=2504;DP=17118;EAS_AF=0.7014;AMR_AF=0.817;AFR_AF=0.556;EUR_AF=0.8231;SAS_AF=0.7035;AA=C|||;VT=SNP
7	137058809	rs1669018	C	T	100	PASS	AC=3412;AF=0.68131;AN=5008;NS=2504;DP=17849;EAS_AF=0.7014;AMR_AF=0.8084;AFR_AF=0.4781;EUR_AF=0.8221;SAS_AF=0.7004;AA=T|||;VT=SNP
7	137059063	rs1669019	G	A	100	PASS	AC=3412;AF=0.68131;AN=5008;NS=2504;DP=18565;EAS_AF=0.7014;AMR_AF=0.8084;AFR_AF=0.4781;EUR_AF=0.8221;SAS_AF=0.7004;AA=A|||;VT=SNP
7	137059107	rs1731934	A	C	100	PASS	AC=3411;AF=0.68111;AN=5008;NS=2504;DP=18487;EAS_AF=0.7004;AMR_AF=0.8084;AFR_AF=0.4781;EUR_AF=0.8221;SAS_AF=0.7004;AA=A|||;VT=SNP
7	137059287	rs2599357	C	T	100	PASS	AC=3412;AF=0.68131;AN=5008;NS=2504;DP=16642;EAS_AF=0.7014;AMR_AF=0.8084;AFR_AF=0.4781;EUR_AF=0.8221;SAS_AF=0.7004;AA=C|||;VT=SNP
7	137059416	rs2599358	A	G	100	PASS	AC=3524;AF=0.703674;AN=5008;NS=2504;DP=16457;EAS_AF=0.7014;AMR_AF=0.817;AFR_AF=0.556;EUR_AF=0.8221;SAS_AF=0.7035;AA=G|||;VT=SNP
7	137059489	rs4571681	T	C	100	PASS	AC=3411;AF=0.68111;AN=5008;NS=2504;DP=17033;EAS_AF=0.7014;AMR_AF=0.8084;AFR_AF=0.4781;EUR_AF=0.8211;SAS_AF=0.7004;AA=C|||;VT=SNP
7	137059537	rs1647172	T	C	100	PASS	AC=3411;AF=0.68111;AN=5008;NS=2504;DP=15199;EAS_AF=0.7014;AMR_AF=0.8084;AFR_AF=0.4781;EUR_AF=0.8211;SAS_AF=0.7004;AA=T|||;VT=SNP
7	137059640	rs2161879	G	A	100	PASS	AC=247;AF=0.0493211;AN=5008;NS=2504;DP=14480;EAS_AF=0.001;AMR_AF=0.0793;AFR_AF=0.0242;EUR_AF=0.1233;SAS_AF=0.0358;AA=G|||;VT=SNP
7	137059710	rs7782162	C	T	100	PASS	AC=1274;AF=0.254393;AN=5008;NS=2504;DP=14248;EAS_AF=0.3214;AMR_AF=0.3588;AFR_AF=0.0446;EUR_AF=0.3519;SAS_AF=0.2945;AA=C|||;VT=SNP
7	137059860	rs7804988	T	C	100	PASS	AC=1275;AF=0.254593;AN=5008;NS=2504;DP=16323;EAS_AF=0.3214;AMR_AF=0.3588;AFR_AF=0.0454;EUR_AF=0.3519;SAS_AF=0.2945;AA=T|||;VT=SNP
7	137059921	rs1669020	G	A	100	PASS	AC=3510;AF=0.700879;AN=5008;NS=2504;DP=17994;EAS_AF=0.6905;AMR_AF=0.817;AFR_AF=0.5552;EUR_AF=0.8211;SAS_AF=0.7025;AA=A|||;VT=SNP
7	137061027	rs11983272	A	T	100	PASS	AC=1296;AF=0.258786;AN=5008;NS=2504;DP=14793;EAS_AF=0.3095;AMR_AF=0.1729;AFR_AF=0.2973;EUR_AF=0.1779;SAS_AF=0.2986;AA=A|||;VT=SNP
7	137061321	rs1647173	A	G	100	PASS	AC=3330;AF=0.664936;AN=5008;NS=2504;DP=16956;EAS_AF=0.6905;AMR_AF=0.7997;AFR_AF=0.4327;EUR_AF=0.8211;SAS_AF=0.6963;AA=A|||;VT=SNP
7	137061330	rs11976623	C	G	100	PASS	AC=1472;AF=0.29393;AN=5008;NS=2504;DP=16990;EAS_AF=0.2986;AMR_AF=0.1902;AFR_AF=0.4274;EUR_AF=0.1789;SAS_AF=0.3006;AA=C|||;VT=SNP
7	137061472	rs1669022	C	T	100	PASS	AC=2023;AF=0.403954;AN=5008;NS=2504;DP=16590;EAS_AF=0.376;AMR_AF=0.428;AFR_AF=0.3896;EUR_AF=0.4523;SAS_AF=0.3855;AA=c|||;VT=SNP
7	137061524	rs1731952	G	C	100	PASS	AC=3359;AF=0.670727;AN=5008;NS=2504;DP=16583;EAS_AF=0.6905;AMR_AF=0.7983;AFR_AF=0.4569;EUR_AF=0.8201;SAS_AF=0.6953;AA=G|||;VT=SNP
7	137062363	rs1584663	C	T	100	PASS	AC=1845;AF=0.368411;AN=5008;NS=2504;DP=19558;EAS_AF=0.3681;AMR_AF=0.4193;AFR_AF=0.2663;EUR_AF=0.4523;SAS_AF=0.3845;AA=C|||;VT=SNP
7	137062423	rs34911885	T	A	100	PASS	AC=1344;AF=0.268371;AN=5008;NS=2504;DP=19577;EAS_AF=0.3095;AMR_AF=0.1916;AFR_AF=0.2973;EUR_AF=0.1928;SAS_AF=0.319;AA=T|||;VT=SNP
7	137062785	rs11771579	C	A	100	PASS	AC=1273;AF=0.254193;AN=5008;NS=2504;DP=17564;EAS_AF=0.3214;AMR_AF=0.3588;AFR_AF=0.0446;EUR_AF=0.3509;SAS_AF=0.2945;AA=C|||;VT=SNP
7	137064062	rs56361933	A	G	100	PASS	AC=1317;AF=0.262979;AN=5008;NS=2504;DP=12649;EAS_AF=0.3224;AMR_AF=0.3588;AFR_AF=0.0439;EUR_AF=0.3539;SAS_AF=0.3364;AA=A|||;VT=SNP
7	137064521	rs117526360	A	T	100	PASS	AC=50;AF=0.00998403;AN=5008;NS=2504;DP=15250;EAS_AF=0.001;AMR_AF=0.0115;AFR_AF=0;EUR_AF=0.0169;SAS_AF=0.0245;AA=A|||;VT=SNP
7	137066363	rs1647175	T	C	100	PASS	AC=3461;AF=0.691094;AN=5008;NS=2504;DP=13699;EAS_AF=0.6905;AMR_AF=0.804;AFR_AF=0.528;EUR_AF=0.826;SAS_AF=0.6933;AA=C|||;VT=SNP
7	137066364	rs34997884	G	A	100	PASS	AC=1313;AF=0.262181;AN=5008;NS=2504;DP=13783;EAS_AF=0.3194;AMR_AF=0.3588;AFR_AF=0.0469;EUR_AF=0.3519;SAS_AF=0.3333;AA=G|||;VT=SNP
7	137067616	rs12534625	T	G	100	PASS	AC=1312;AF=0.261981;AN=5008;NS=2504;DP=18461;EAS_AF=0.3214;AMR_AF=0.3573;AFR_AF=0.0454;EUR_AF=0.3509;SAS_AF=0.3344;AA=T|||;VT=SNP
7	137068835	rs13234894	G	A	100	PASS	AC=1280;AF=0.255591;AN=5008;NS=2504;DP=19981;EAS_AF=0.2917;AMR_AF=0.3573;AFR_AF=0.0454;EUR_AF=0.3499;SAS_AF=0.3333;AA=G|||;VT=SNP
7	137068963	rs2351136	C	T	100	PASS	AC=1393;AF=0.278155;AN=5008;NS=2504;DP=18736;EAS_AF=0.2976;AMR_AF=0.1772;AFR_AF=0.3979;EUR_AF=0.16;SAS_AF=0.2894;AA=C|||;VT=SNP
7	137069055	rs1669025	A	G	100	PASS	AC=1999;AF=0.399161;AN=5008;NS=2504;DP=18606;EAS_AF=0.3819;AMR_AF=0.4539;AFR_AF=0.3328;EUR_AF=0.4901;SAS_AF=0.3742;AA=A|||;VT=SNP
7	137069166	rs1647176	A	T	100	PASS	AC=3433;AF=0.685503;AN=5008;NS=2504;DP=18634;EAS_AF=0.7024;AMR_AF=0.817;AFR_AF=0.4697;EUR_AF=0.84;SAS_AF=0.7076;AA=T|||;VT=SNP
7	137069449	rs113585619	T	C	100	PASS	AC=12;AF=0.00239617;AN=5008;NS=2504;DP=19845;EAS_AF=0;AMR_AF=0.0043;AFR_AF=0;EUR_AF=0.008;SAS_AF=0.001;AA=T|||;VT=SNP
7	137070042	rs321187	A	T	100	PASS	AC=99;AF=0.0197684;AN=5008;NS=2504;DP=15570;EAS_AF=0.002;AMR_AF=0.0245;AFR_AF=0.003;EUR_AF=0.0596;SAS_AF=0.0164;AA=A|||;VT=SNP
7	137070066	rs1669026	T	A	100	PASS	AC=3311;AF=0.661142;AN=5008;NS=2504;DP=15460;EAS_AF=0.6736;AMR_AF=0.7867;AFR_AF=0.4705;EUR_AF=0.8042;SAS_AF=0.6697;AA=T|||;VT=SNP
7	137070207	rs983708	C	T	100	PASS	AC=1251;AF=0.2498;AN=5008;NS=2504;DP=15303;EAS_AF=0.2897;AMR_AF=0.3602;AFR_AF=0.0461;EUR_AF=0.3579;SAS_AF=0.2945;AA=C|||;VT=SNP
7	137070298	rs7785663	G	A	100	PASS	AC=1456;AF=0.290735;AN=5008;NS=2504;DP=15614;EAS_AF=0.2897;AMR_AF=0.3703;AFR_AF=0.1936;EUR_AF=0.3579;SAS_AF=0.2975;AA=A|||;VT=SNP
7	137071144	rs4518583	T	C	100	PASS	AC=1417;AF=0.282947;AN=5008;NS=2504;DP=19767;EAS_AF=0.2907;AMR_AF=0.3674;AFR_AF=0.1664;EUR_AF=0.3588;SAS_AF=0.2945;AA=T|||;VT=SNP
7	137071264	rs4613918	G	A	100	PASS	AC=1454;AF=0.290335;AN=5008;NS=2504;DP=21856;EAS_AF=0.2897;AMR_AF=0.3703;AFR_AF=0.1936;EUR_AF=0.3579;SAS_AF=0.2955;AA=G|||;VT=SNP
7	137071327	rs4283969	T	G	100	PASS	AC=1494;AF=0.298323;AN=5008;NS=2504;DP=19639;EAS_AF=0.2907;AMR_AF=0.3703;AFR_AF=0.1936;EUR_AF=0.3579;SAS_AF=0.3354;AA=T|||;VT=SNP
7	137071339	rs2351137	C	T	100	PASS	AC=1454;AF=0.290335;AN=5008;NS=2504;DP=19271;EAS_AF=0.2897;AMR_AF=0.3703;AFR_AF=0.1936;EUR_AF=0.3579;SAS_AF=0.2955;AA=T|||;VT=SNP
7	137071390	rs2351138	C	T	100	PASS	AC=1462;AF=0.291933;AN=5008;NS=2504;DP=17302;EAS_AF=0.2907;AMR_AF=0.3703;AFR_AF=0.1989;EUR_AF=0.3579;SAS_AF=0.2955;AA=T|||;VT=SNP
7	137072096	rs4728408	T	C	100	PASS	AC=1500;AF=0.299521;AN=5008;NS=2504;DP=20489;EAS_AF=0.2907;AMR_AF=0.3718;AFR_AF=0.1952;EUR_AF=0.3588;SAS_AF=0.3374;AA=T|||;VT=SNP
7	137072151	rs4732253	A	G	100	PASS	AC=1430;AF=0.285543;AN=5008;NS=2504;DP=20381;EAS_AF=0.2847;AMR_AF=0.3689;AFR_AF=0.1498;EUR_AF=0.3579;SAS_AF=0.3364;AA=A|||;VT=SNP
7	137072364	rs728054	G	A	100	PASS	AC=1417;AF=0.282947;AN=5008;NS=2504;DP=16804;EAS_AF=0.2837;AMR_AF=0.3689;AFR_AF=0.1407;EUR_AF=0.3579;SAS_AF=0.3364;AA=A|||;VT=SNP
7	137072531	rs728055	T	A	100	PASS	AC=1417;AF=0.282947;AN=5008;NS=2504;DP=15214;EAS_AF=0.2847;AMR_AF=0.3689;AFR_AF=0.1399;EUR_AF=0.3579;SAS_AF=0.3364;AA=t|||;VT=SNP
7	137072931	rs2278829	A	C	100	PASS	AC=1316;AF=0.26278;AN=5008;NS=2504;DP=20094;EAS_AF=0.2907;AMR_AF=0.3646;AFR_AF=0.0605;EUR_AF=0.3598;SAS_AF=0.3354;AA=A|||;VT=SNP
7	137073259	rs13230189	C	T	100	PASS	AC=1304;AF=0.260383;AN=5008;NS=2504;DP=18992;EAS_AF=0.2897;AMR_AF=0.3631;AFR_AF=0.0832;EUR_AF=0.3579;SAS_AF=0.2965;AA=T|||;VT=SNP
7	137074132	rs118123572	G	C	100	PASS	AC=36;AF=0.0071885;AN=5008;NS=2504;DP=19696;EAS_AF=0;AMR_AF=0.0173;AFR_AF=0.0015;EUR_AF=0.0209;SAS_AF=0.001;AA=G|||;VT=SNP
7	137074540	rs7779548	G	A	100	PASS	AC=1294;AF=0.258387;AN=5008;NS=2504;DP=19204;EAS_AF=0.2917;AMR_AF=0.3602;AFR_AF=0.0461;EUR_AF=0.3588;SAS_AF=0.3354;AA=G|||;VT=SNP
7	137074643	rs78533664	T	C	100	PASS	AC=61;AF=0.0121805;AN=5008;NS=2504;DP=18996;EAS_AF=0;AMR_AF=0.0115;AFR_AF=0.0015;EUR_AF=0.0457;SAS_AF=0.0051;AA=T|||;VT=SNP
7	137074760	rs1376607	A	G	100	PASS	AC=1325;AF=0.264577;AN=5008;NS=2504;DP=16945;EAS_AF=0.3214;AMR_AF=0.3602;AFR_AF=0.0461;EUR_AF=0.3598;SAS_AF=0.3354;AA=A|||;VT=SNP
7	137074761	rs1376608	T	C	100	PASS	AC=1345;AF=0.26857;AN=5008;NS=2504;DP=16935;EAS_AF=0.3214;AMR_AF=0.3617;AFR_AF=0.0605;EUR_AF=0.3598;SAS_AF=0.3354;AA=T|||;VT=SNP
7	137074839	rs3735026	T	C	100	PASS	AC=1325;AF=0.264577;AN=5008;NS=2504;DP=18788;EAS_AF=0.3214;AMR_AF=0.3602;AFR_AF=0.0461;EUR_AF=0.3598;SAS_AF=0.3354;AA=T|||;VT=SNP
7	137074844	rs3735025	T	C	100	PASS	AC=1392;AF=0.277955;AN=5008;NS=2504;DP=18989;EAS_AF=0.3214;AMR_AF=0.3631;AFR_AF=0.093;EUR_AF=0.3598;SAS_AF=0.3384;AA=T|||;VT=SNP
7	137075814	rs118161928	C	T	100	PASS	AC=37;AF=0.00738818;AN=5008;NS=2504;DP=19980;EAS_AF=0;AMR_AF=0.0101;AFR_AF=0.0008;EUR_AF=0.0199;SAS_AF=0.0092;AA=C|||;VT=SNP
7	137075847	rs1731951	T	A	100	PASS	AC=1868;AF=0.373003;AN=5008;NS=2504;DP=19747;EAS_AF=0.3899;AMR_AF=0.4193;AFR_AF=0.267;EUR_AF=0.4513;SAS_AF=0.3855;AA=T|||;VT=SNP
7	137076712	rs10954580	A	G	100	PASS	AC=1386;AF=0.276757;AN=5008;NS=2504;DP=15443;EAS_AF=0.3075;AMR_AF=0.3631;AFR_AF=0.1067;EUR_AF=0.3588;SAS_AF=0.3292;AA=A|||;VT=SNP
7	137076803	rs55744241	G	A	100	PASS	AC=43;AF=0.00858626;AN=5008;NS=2504;DP=15073;EAS_AF=0;AMR_AF=0.0202;AFR_AF=0.0015;EUR_AF=0.0258;SAS_AF=0.001;AA=G|||;VT=SNP
7	137076903	rs11766321	G	T	100	PASS	AC=1310;AF=0.261581;AN=5008;NS=2504;DP=15773;EAS_AF=0.2768;AMR_AF=0.3631;AFR_AF=0.0726;EUR_AF=0.3588;SAS_AF=0.3292;AA=T|||;VT=SNP
7	137077103	rs12540417	A	C	100	PASS	AC=1282;AF=0.25599;AN=5008;NS=2504;DP=15329;EAS_AF=0.2788;AMR_AF=0.3602;AFR_AF=0.0477;EUR_AF=0.3588;SAS_AF=0.3344;AA=A|||;VT=SNP
7	137078040	rs12538697	T	C	100	PASS	AC=1309;AF=0.261382;AN=5008;NS=2504;DP=18669;EAS_AF=0.2907;AMR_AF=0.3631;AFR_AF=0.0855;EUR_AF=0.3588;SAS_AF=0.2965;AA=C|||;VT=SNP
7	137078142	rs13236574	T	C	100	PASS	AC=1293;AF=0.258187;AN=5008;NS=2504;DP=16306;EAS_AF=0.2907;AMR_AF=0.3631;AFR_AF=0.0726;EUR_AF=0.3598;SAS_AF=0.2965;AA=T|||;VT=SNP
7	137078190	rs13222414	G	C	100	PASS	AC=1312;AF=0.261981;AN=5008;NS=2504;DP=16512;EAS_AF=0.2917;AMR_AF=0.3631;AFR_AF=0.0855;EUR_AF=0.3598;SAS_AF=0.2975;AA=G|||;VT=SNP
7	137079172	rs17529963	T	C	100	PASS	AC=1326;AF=0.264776;AN=5008;NS=2504;DP=18601;EAS_AF=0.2907;AMR_AF=0.3602;AFR_AF=0.0711;EUR_AF=0.3598;SAS_AF=0.3344;AA=T|||;VT=SNP
7	137079284	rs17530005	G	C	100	PASS	AC=1276;AF=0.254792;AN=5008;NS=2504;DP=18885;EAS_AF=0.2907;AMR_AF=0.3617;AFR_AF=0.062;EUR_AF=0.3598;SAS_AF=0.2945;AA=G|||;VT=SNP
7	137079949	rs16874961	A	C	100	PASS	AC=1303;AF=0.260184;AN=5008;NS=2504;DP=16949;EAS_AF=0.2917;AMR_AF=0.3617;AFR_AF=0.0855;EUR_AF=0.3529;SAS_AF=0.2965;AA=C|||;VT=SNP
7	137080046	rs1647181	C	T	100	PASS	AC=3691;AF=0.737021;AN=5008;NS=2504;DP=16317;EAS_AF=0.7103;AMR_AF=0.6383;AFR_AF=0.9017;EUR_AF=0.6481;SAS_AF=0.7035;AA=C|||;VT=SNP
7	137080131	rs321188	A	G	100	PASS	AC=21;AF=0.00419329;AN=5008;NS=2504;DP=18900;EAS_AF=0;AMR_AF=0.0072;AFR_AF=0.0008;EUR_AF=0.0139;SAS_AF=0.001;AA=A|||;VT=SNP
7	137080244	rs7792568	T	G	100	PASS	AC=708;AF=0.141374;AN=5008;NS=2504;DP=21560;EAS_AF=0.2192;AMR_AF=0.0951;AFR_AF=0.0703;EUR_AF=0.1521;SAS_AF=0.1789;AA=T|||;VT=SNP
7	137080711	rs74372823	T	C	100	PASS	AC=77;AF=0.0153754;AN=5008;NS=2504;DP=21065;EAS_AF=0;AMR_AF=0.0115;AFR_AF=0.0008;EUR_AF=0.0388;SAS_AF=0.0297;AA=T|||;VT=SNP
7	137080712	rs2278101	G	A	100	PASS	AC=1314;AF=0.26238;AN=5008;NS=2504;DP=21076;EAS_AF=0.3016;AMR_AF=0.1888;AFR_AF=0.2844;EUR_AF=0.1889;SAS_AF=0.32;AA=G|||;VT=SNP
7	137081223	rs1451526	A	G	100	PASS	AC=1326;AF=0.264776;AN=5008;NS=2504;DP=22570;EAS_AF=0.3026;AMR_AF=0.1902;AFR_AF=0.2814;EUR_AF=0.1958;SAS_AF=0.3272;AA=A|||;VT=SNP
7	137081525	rs1731947	A	G	100	PASS	AC=1867;AF=0.372804;AN=5008;NS=2504;DP=22483;EAS_AF=0.3839;AMR_AF=0.4222;AFR_AF=0.2716;EUR_AF=0.4543;SAS_AF=0.3793;AA=A|||;VT=SNP
7	137081750	rs116974120	A	G	100	PASS	AC=34;AF=0.00678914;AN=5008;NS=2504;DP=20672;EAS_AF=0;AMR_AF=0.0173;AFR_AF=0;EUR_AF=0.0219;SAS_AF=0;AA=A|||;VT=SNP
7	137081903	rs117279706	C	T	100	PASS	AC=20;AF=0.00399361;AN=5008;NS=2504;DP=20561;EAS_AF=0.001;AMR_AF=0.0058;AFR_AF=0;EUR_AF=0.0119;SAS_AF=0.0031;AA=C|||;VT=SNP
7	137081979	rs142305422	C	T	100	PASS	AC=178;AF=0.0355431;AN=5008;NS=2504;DP=19635;EAS_AF=0.004;AMR_AF=0.0202;AFR_AF=0.0023;EUR_AF=0.0328;SAS_AF=0.1268;AA=C|||;VT=SNP
7	137082039	rs2241443	T	C	100	PASS	AC=1248;AF=0.249201;AN=5008;NS=2504;DP=18701;EAS_AF=0.2907;AMR_AF=0.3588;AFR_AF=0.0477;EUR_AF=0.3529;SAS_AF=0.2945;AA=T|||;VT=SNP
7	137082729	rs7776538	T	C	100	PASS	AC=1426;AF=0.284744;AN=5008;NS=2504;DP=19187;EAS_AF=0.2927;AMR_AF=0.3703;AFR_AF=0.1422;EUR_AF=0.3529;SAS_AF=0.3384;AA=T|||;VT=SNP
7	137083280	rs12530512	A	G	100	PASS	AC=1455;AF=0.290535;AN=5008;NS=2504;DP=19055;EAS_AF=0.3224;AMR_AF=0.3703;AFR_AF=0.1422;EUR_AF=0.3519;SAS_AF=0.3384;AA=G|||;VT=SNP
7	137085159	rs117823435	C	T	100	PASS	AC=24;AF=0.00479233;AN=5008;NS=2504;DP=21644;EAS_AF=0.001;AMR_AF=0.0086;AFR_AF=0;EUR_AF=0.0119;SAS_AF=0.0051;AA=C|||;VT=SNP
7	137085250	rs980796	A	G	100	PASS	AC=3439;AF=0.686701;AN=5008;NS=2504;DP=19505;EAS_AF=0.6845;AMR_AF=0.6196;AFR_AF=0.77;EUR_AF=0.6491;SAS_AF=0.6626;AA=G|||;VT=SNP
7	137086750	rs113917354	G	A	100	PASS	AC=23;AF=0.00459265;AN=5008;NS=2504;DP=20137;EAS_AF=0;AMR_AF=0.0043;AFR_AF=0.0023;EUR_AF=0.0119;SAS_AF=0.0051;AA=G|||;VT=SNP
7	137086826	rs11760855	T	C	100	PASS	AC=746;AF=0.148962;AN=5008;NS=2504;DP=19286;EAS_AF=0.1895;AMR_AF=0.0879;AFR_AF=0.1089;EUR_AF=0.16;SAS_AF=0.1933;AA=T|||;VT=SNP
7	137087734	rs117800896	G	A	100	PASS	AC=46;AF=0.0091853;AN=5008;NS=2504;DP=17338;EAS_AF=0;AMR_AF=0.0144;AFR_AF=0.0015;EUR_AF=0.0169;SAS_AF=0.0174;AA=G|||;VT=SNP
7	137089239	rs17169136	G	A	100	PASS	AC=530;AF=0.105831;AN=5008;NS=2504;DP=18965;EAS_AF=0.0833;AMR_AF=0.1009;AFR_AF=0.1331;EUR_AF=0.1352;SAS_AF=0.0654;AA=A|||;VT=SNP
7	137089307	rs1156142	C	T	100	PASS	AC=2371;AF=0.473442;AN=5008;NS=2504;DP=18517;EAS_AF=0.3998;AMR_AF=0.4424;AFR_AF=0.6876;EUR_AF=0.3419;SAS_AF=0.4172;AA=c|||;VT=SNP
7	137089537	rs1156143	C	T	100	PASS	AC=1325;AF=0.264577;AN=5008;NS=2504;DP=20933;EAS_AF=0.3175;AMR_AF=0.2032;AFR_AF=0.1846;EUR_AF=0.328;SAS_AF=0.2965;AA=C|||;VT=SNP
7	137090425	rs10224080	C	T	100	PASS	AC=617;AF=0.123203;AN=5008;NS=2504;DP=18077;EAS_AF=0.0853;AMR_AF=0.1124;AFR_AF=0.1369;EUR_AF=0.1859;SAS_AF=0.0869;AA=C|||;VT=SNP
7	137090469	rs4728409	T	C	100	PASS	AC=1142;AF=0.228035;AN=5008;NS=2504;DP=17912;EAS_AF=0.2778;AMR_AF=0.3357;AFR_AF=0.0401;EUR_AF=0.2813;SAS_AF=0.2996;AA=T|||;VT=SNP
7	137090935	rs1863037	T	C	100	PASS	AC=3668;AF=0.732428;AN=5008;NS=2504;DP=21056;EAS_AF=0.7073;AMR_AF=0.7954;AFR_AF=0.7564;EUR_AF=0.6839;SAS_AF=0.7311;AA=C|||;VT=SNP
7	137092781	rs7800454	T	C	100	PASS	AC=3641;AF=0.727037;AN=5008;NS=2504;DP=21302;EAS_AF=0.7222;AMR_AF=0.7925;AFR_AF=0.7564;EUR_AF=0.67;SAS_AF=0.7045;AA=C|||;VT=SNP;EX_TARGET
7	137093065	rs2278102	G	T	100	PASS	AC=2222;AF=0.44369;AN=5008;NS=2504;DP=22060;EAS_AF=0.4474;AMR_AF=0.428;AFR_AF=0.5219;EUR_AF=0.3718;SAS_AF=0.4192;AA=G|||;VT=SNP
7	137093448	rs11771790	G	A	100	PASS	AC=32;AF=0.00638978;AN=5008;NS=2504;DP=19057;EAS_AF=0;AMR_AF=0.0086;AFR_AF=0.0015;EUR_AF=0.0209;SAS_AF=0.0031;AA=G|||;VT=SNP
7	137093743	rs11771895	G	C	100	PASS	AC=1135;AF=0.226637;AN=5008;NS=2504;DP=18387;EAS_AF=0.2679;AMR_AF=0.3343;AFR_AF=0.0477;EUR_AF=0.2724;SAS_AF=0.3027;AA=G|||;VT=SNP
7	137094378	rs1647183	C	T	100	PASS	AC=4504;AF=0.899361;AN=5008;NS=2504;DP=23138;EAS_AF=0.999;AMR_AF=0.8905;AFR_AF=0.8525;EUR_AF=0.8171;SAS_AF=0.9509;AA=T|||;VT=SNP
7	137094379	rs1647184	A	G	100	PASS	AC=4519;AF=0.902356;AN=5008;NS=2504;DP=23113;EAS_AF=1;AMR_AF=0.8919;AFR_AF=0.8555;EUR_AF=0.825;SAS_AF=0.9519;AA=G|||;VT=SNP
7	137095230	rs2351139	G	T	100	PASS	AC=1973;AF=0.39397;AN=5008;NS=2504;DP=19748;EAS_AF=0.6448;AMR_AF=0.4885;AFR_AF=0.1241;EUR_AF=0.3549;SAS_AF=0.4734;AA=G|||;VT=SNP
7	137095607	rs12670144	A	T	100	PASS	AC=1947;AF=0.388778;AN=5008;NS=2504;DP=19289;EAS_AF=0.6468;AMR_AF=0.4697;AFR_AF=0.1233;EUR_AF=0.3479;SAS_AF=0.4663;AA=A|||;VT=SNP
7	137097262	rs4732254	C	T	100	PASS	AC=1974;AF=0.394169;AN=5008;NS=2504;DP=19678;EAS_AF=0.6468;AMR_AF=0.4914;AFR_AF=0.121;EUR_AF=0.3539;SAS_AF=0.4755;AA=C|||;VT=SNP
7	137097680	rs7384613	T	A	100	PASS	AC=133;AF=0.0265575;AN=5008;NS=2504;DP=19828;EAS_AF=0;AMR_AF=0.1412;AFR_AF=0.0008;EUR_AF=0.0149;SAS_AF=0.0194;AA=T|||;VT=SNP
7	137098085	rs2882591	T	C	100	PASS	AC=1987;AF=0.396765;AN=5008;NS=2504;DP=18251;EAS_AF=0.6528;AMR_AF=0.5;AFR_AF=0.121;EUR_AF=0.3559;SAS_AF=0.4744;AA=T|||;VT=SNP
7	137098995	rs4732255	C	T	100	PASS	AC=2134;AF=0.426118;AN=5008;NS=2504;DP=17022;EAS_AF=0.6607;AMR_AF=0.5259;AFR_AF=0.1694;EUR_AF=0.3708;SAS_AF=0.5174;AA=C|||;VT=SNP
7	137100832	rs1731968	A	G	100	PASS	AC=2043;AF=0.407947;AN=5008;NS=2504;DP=17708;EAS_AF=0.2361;AMR_AF=0.3746;AFR_AF=0.3411;EUR_AF=0.6252;SAS_AF=0.4755;AA=A|||;VT=SNP
7	137101849	rs76824375	A	T	100	PASS	AC=17;AF=0.00339457;AN=5008;NS=2504;DP=17125;EAS_AF=0;AMR_AF=0.0058;AFR_AF=0.0008;EUR_AF=0.0119;SAS_AF=0;AA=A|||;VT=SNP
7	137102557	rs7805150	G	A	100	PASS	AC=84;AF=0.0167732;AN=5008;NS=2504;DP=20250;EAS_AF=0;AMR_AF=0.0288;AFR_AF=0.0053;EUR_AF=0.0338;SAS_AF=0.0235;AA=G|||;VT=SNP
7	137102686	rs2113580	C	A	100	PASS	AC=2620;AF=0.523163;AN=5008;NS=2504;DP=18759;EAS_AF=0.7639;AMR_AF=0.6081;AFR_AF=0.407;EUR_AF=0.3748;SAS_AF=0.5245;AA=A|||;VT=SNP
7	137102787	rs2113581	G	A	100	PASS	AC=2620;AF=0.523163;AN=5008;NS=2504;DP=21057;EAS_AF=0.7639;AMR_AF=0.6081;AFR_AF=0.407;EUR_AF=0.3748;SAS_AF=0.5245;AA=G|||;VT=SNP
7	137103111	rs1559540	C	T	100	PASS	AC=2042;AF=0.407748;AN=5008;NS=2504;DP=18941;EAS_AF=0.2361;AMR_AF=0.3732;AFR_AF=0.3419;EUR_AF=0.6243;SAS_AF=0.4755;AA=C|||;VT=SNP
7	137103157	rs1559541	A	G	100	PASS	AC=2040;AF=0.407348;AN=5008;NS=2504;DP=17958;EAS_AF=0.2361;AMR_AF=0.3732;AFR_AF=0.3404;EUR_AF=0.6243;SAS_AF=0.4755;AA=A|||;VT=SNP
7	137103166	rs1559542	G	T	100	PASS	AC=2624;AF=0.523962;AN=5008;NS=2504;DP=17949;EAS_AF=0.7639;AMR_AF=0.6095;AFR_AF=0.4092;EUR_AF=0.3748;SAS_AF=0.5245;AA=T|||;VT=SNP
7	137103423	rs1559543	A	G	100	PASS	AC=2166;AF=0.432508;AN=5008;NS=2504;DP=16276;EAS_AF=0.6637;AMR_AF=0.5245;AFR_AF=0.1906;EUR_AF=0.3728;SAS_AF=0.5174;AA=A|||;VT=SNP
7	137103534	rs10808291	A	G	100	PASS	AC=2711;AF=0.541334;AN=5008;NS=2504;DP=15754;EAS_AF=0.7659;AMR_AF=0.611;AFR_AF=0.4728;EUR_AF=0.3718;SAS_AF=0.5276;AA=G|||;VT=SNP
7	137103538	rs10808292	C	T	100	PASS	AC=2624;AF=0.523962;AN=5008;NS=2504;DP=15751;EAS_AF=0.7659;AMR_AF=0.6095;AFR_AF=0.4077;EUR_AF=0.3718;SAS_AF=0.5276;AA=c|||;VT=SNP
7	137103539	rs1731976	G	A	100	PASS	AC=2038;AF=0.406949;AN=5008;NS=2504;DP=15805;EAS_AF=0.2341;AMR_AF=0.3732;AFR_AF=0.3404;EUR_AF=0.6272;SAS_AF=0.4724;AA=G|||;VT=SNP
7	137104309	rs1016832	T	C	100	PASS	AC=2625;AF=0.524161;AN=5008;NS=2504;DP=18544;EAS_AF=0.7669;AMR_AF=0.6081;AFR_AF=0.4085;EUR_AF=0.3748;SAS_AF=0.5245;AA=T|||;VT=SNP
7	137104553	rs10253968	T	C	100	PASS	AC=2423;AF=0.483826;AN=5008;NS=2504;DP=16442;EAS_AF=0.7659;AMR_AF=0.5922;AFR_AF=0.407;EUR_AF=0.3459;SAS_AF=0.362;AA=T|||;VT=SNP
7	137105031	rs114266362	G	A	100	PASS	AC=142;AF=0.0283546;AN=5008;NS=2504;DP=21044;EAS_AF=0;AMR_AF=0.0346;AFR_AF=0.0772;EUR_AF=0.0119;SAS_AF=0.0041;AA=G|||;VT=SNP
7	137105422	rs17534641	T	C	100	PASS	AC=2176;AF=0.434505;AN=5008;NS=2504;DP=17941;EAS_AF=0.6657;AMR_AF=0.5245;AFR_AF=0.1929;EUR_AF=0.3738;SAS_AF=0.5215;AA=T|||;VT=SNP
7	137105598	rs141104048	C	T	100	PASS	AC=19;AF=0.00379393;AN=5008;NS=2504;DP=16728;EAS_AF=0;AMR_AF=0.0072;AFR_AF=0.0008;EUR_AF=0.0129;SAS_AF=0;AA=C|||;VT=SNP
7	137105633	rs56411254	T	C	100	PASS	AC=2630;AF=0.52516;AN=5008;NS=2504;DP=16295;EAS_AF=0.7669;AMR_AF=0.6081;AFR_AF=0.4085;EUR_AF=0.3757;SAS_AF=0.5286;AA=C|||;VT=SNP
7	137106947	rs12535157	C	A	100	PASS	AC=1934;AF=0.386182;AN=5008;NS=2504;DP=18222;EAS_AF=0.6647;AMR_AF=0.4784;AFR_AF=0.09;EUR_AF=0.3509;SAS_AF=0.4703;AA=C|||;VT=SNP
7	137107129	rs1647193	A	G	100	PASS	AC=2018;AF=0.402955;AN=5008;NS=2504;DP=15723;EAS_AF=0.2331;AMR_AF=0.3746;AFR_AF=0.3268;EUR_AF=0.6223;SAS_AF=0.4755;AA=A|||;VT=SNP
7	137107558	rs112975259	G	C	100	PASS	AC=43;AF=0.00858626;AN=5008;NS=2504;DP=12821;EAS_AF=0;AMR_AF=0.0043;AFR_AF=0.0023;EUR_AF=0.0328;SAS_AF=0.0041;AA=G|||;VT=SNP
7	137108099	rs143229749	C	T	100	PASS	AC=48;AF=0.00958466;AN=5008;NS=2504;DP=19967;EAS_AF=0;AMR_AF=0.0029;AFR_AF=0;EUR_AF=0.0139;SAS_AF=0.0327;AA=C|||;VT=SNP
7	137108560	rs17169163	G	C	100	PASS	AC=202;AF=0.0403355;AN=5008;NS=2504;DP=16838;EAS_AF=0.001;AMR_AF=0.0159;AFR_AF=0.0008;EUR_AF=0.0298;SAS_AF=0.1626;AA=G|||;VT=SNP
7	137108591	rs10954581	A	C	100	PASS	AC=2630;AF=0.52516;AN=5008;NS=2504;DP=15969;EAS_AF=0.7669;AMR_AF=0.6081;AFR_AF=0.4085;EUR_AF=0.3767;SAS_AF=0.5276;AA=A|||;VT=SNP
7	137108792	rs12539348	T	C	100	PASS	AC=2628;AF=0.52476;AN=5008;NS=2504;DP=12921;EAS_AF=0.7669;AMR_AF=0.6081;AFR_AF=0.4085;EUR_AF=0.3757;SAS_AF=0.5266;AA=C|||;VT=SNP
7	137108881	rs10274056	T	C	100	PASS	AC=2173;AF=0.433906;AN=5008;NS=2504;DP=15026;EAS_AF=0.6647;AMR_AF=0.5245;AFR_AF=0.1929;EUR_AF=0.3738;SAS_AF=0.5194;AA=T|||;VT=SNP
7	137109163	rs117919897	C	A	100	PASS	AC=84;AF=0.0167732;AN=5008;NS=2504;DP=16978;EAS_AF=0;AMR_AF=0.0288;AFR_AF=0.0053;EUR_AF=0.0338;SAS_AF=0.0235;AA=C|||;VT=SNP
7	137109203	rs10274468	T	C	100	PASS	AC=2628;AF=0.52476;AN=5008;NS=2504;DP=16734;EAS_AF=0.7669;AMR_AF=0.6081;AFR_AF=0.4085;EUR_AF=0.3757;SAS_AF=0.5266;AA=T|||;VT=SNP
7	137109305	rs10258843	C	G	100	PASS	AC=2628;AF=0.52476;AN=5008;NS=2504;DP=17482;EAS_AF=0.7669;AMR_AF=0.6081;AFR_AF=0.4085;EUR_AF=0.3757;SAS_AF=0.5266;AA=C|||;VT=SNP
7	137109519	rs10229608	A	G	100	PASS	AC=2628;AF=0.52476;AN=5008;NS=2504;DP=19299;EAS_AF=0.7669;AMR_AF=0.6081;AFR_AF=0.4085;EUR_AF=0.3757;SAS_AF=0.5266;AA=G|||;VT=SNP
7	137115392	rs9886331	T	C	100	PASS	AC=140;AF=0.0279553;AN=5008;NS=2504;DP=14330;EAS_AF=0;AMR_AF=0.0331;AFR_AF=0.0764;EUR_AF=0.0119;SAS_AF=0.0041;AA=T|||;VT=SNP
7	137115601	rs12707357	A	G	100	PASS	AC=1345;AF=0.26857;AN=5008;NS=2504;DP=14387;EAS_AF=0.0565;AMR_AF=0.2968;AFR_AF=0.1354;EUR_AF=0.5358;SAS_AF=0.3722;AA=A|||;VT=SNP
7	137115766	rs4728412	T	C	100	PASS	AC=2140;AF=0.427316;AN=5008;NS=2504;DP=18955;EAS_AF=0.6637;AMR_AF=0.5259;AFR_AF=0.1679;EUR_AF=0.3738;SAS_AF=0.5194;AA=T|||;VT=SNP
7	137116285	rs918892	C	T	100	PASS	AC=2704;AF=0.539936;AN=5008;NS=2504;DP=17253;EAS_AF=0.7659;AMR_AF=0.6124;AFR_AF=0.4622;EUR_AF=0.3777;SAS_AF=0.5276;AA=T|||;VT=SNP
7	137116476	rs6943070	A	G	100	PASS	AC=2703;AF=0.539736;AN=5008;NS=2504;DP=18078;EAS_AF=0.7659;AMR_AF=0.6124;AFR_AF=0.4614;EUR_AF=0.3777;SAS_AF=0.5276;AA=G|||;VT=SNP
7	137116573	rs150513388	G	T	100	PASS	AC=34;AF=0.00678914;AN=5008;NS=2504;DP=18452;EAS_AF=0;AMR_AF=0.0043;AFR_AF=0.0015;EUR_AF=0.0258;SAS_AF=0.0031;AA=G|||;VT=SNP
7	137116648	rs28367883	G	A	100	PASS	AC=2139;AF=0.427117;AN=5008;NS=2504;DP=19584;EAS_AF=0.6637;AMR_AF=0.5245;AFR_AF=0.1679;EUR_AF=0.3738;SAS_AF=0.5194;AA=G|||;VT=SNP
7	137116689	rs28493510	A	T	100	PASS	AC=2708;AF=0.540735;AN=5008;NS=2504;DP=19703;EAS_AF=0.7659;AMR_AF=0.6124;AFR_AF=0.4652;EUR_AF=0.3777;SAS_AF=0.5276;AA=T|||;VT=SNP
7	137116928	rs62487736	G	A	100	PASS	AC=1175;AF=0.234625;AN=5008;NS=2504;DP=18836;EAS_AF=0.3165;AMR_AF=0.3386;AFR_AF=0.0204;EUR_AF=0.3221;SAS_AF=0.2761;AA=G|||;VT=SNP
7	137116963	rs1731907	C	T	100	PASS	AC=3034;AF=0.605831;AN=5008;NS=2504;DP=19098;EAS_AF=0.7659;AMR_AF=0.6311;AFR_AF=0.7027;EUR_AF=0.3787;SAS_AF=0.5256;AA=T|||;VT=SNP
7	137116989	rs28637057	G	A	100	PASS	AC=2706;AF=0.540335;AN=5008;NS=2504;DP=19953;EAS_AF=0.7659;AMR_AF=0.6124;AFR_AF=0.4652;EUR_AF=0.3777;SAS_AF=0.5256;AA=A|||;VT=SNP
7	137117399	rs6968489	T	A	100	PASS	AC=2706;AF=0.540335;AN=5008;NS=2504;DP=21131;EAS_AF=0.7659;AMR_AF=0.6124;AFR_AF=0.4652;EUR_AF=0.3777;SAS_AF=0.5256;AA=A|||;VT=SNP
7	137117502	rs6948529	C	T	100	PASS	AC=2706;AF=0.540335;AN=5008;NS=2504;DP=20792;EAS_AF=0.7659;AMR_AF=0.6124;AFR_AF=0.4652;EUR_AF=0.3777;SAS_AF=0.5256;AA=T|||;VT=SNP
7	137117646	rs6949081	G	A	100	PASS	AC=2140;AF=0.427316;AN=5008;NS=2504;DP=21732;EAS_AF=0.6637;AMR_AF=0.5259;AFR_AF=0.1687;EUR_AF=0.3738;SAS_AF=0.5184;AA=G|||;VT=SNP
7	137118183	rs56410205	T	C	100	PASS	AC=2146;AF=0.428514;AN=5008;NS=2504;DP=18618;EAS_AF=0.6647;AMR_AF=0.5259;AFR_AF=0.1702;EUR_AF=0.3748;SAS_AF=0.5204;AA=T|||;VT=SNP
7	137118690	rs1618183	A	C	100	PASS	AC=3060;AF=0.611022;AN=5008;NS=2504;DP=14994;EAS_AF=0.7669;AMR_AF=0.6311;AFR_AF=0.7171;EUR_AF=0.3807;SAS_AF=0.5297;AA=C|||;VT=SNP
7	137118726	rs2011937	A	G	100	PASS	AC=2744;AF=0.547923;AN=5008;NS=2504;DP=14876;EAS_AF=0.7669;AMR_AF=0.6124;AFR_AF=0.4894;EUR_AF=0.3787;SAS_AF=0.5297;AA=a|||;VT=SNP
7	137118980	rs10234672	T	C	100	PASS	AC=2744;AF=0.547923;AN=5008;NS=2504;DP=18187;EAS_AF=0.7669;AMR_AF=0.6124;AFR_AF=0.4894;EUR_AF=0.3787;SAS_AF=0.5297;AA=T|||;VT=SNP
7	137119101	rs4728413	A	G	100	PASS	AC=2744;AF=0.547923;AN=5008;NS=2504;DP=16352;EAS_AF=0.7669;AMR_AF=0.6124;AFR_AF=0.4894;EUR_AF=0.3787;SAS_AF=0.5297;AA=G|||;VT=SNP
7	137119369	rs4728414	T	C	100	PASS	AC=2744;AF=0.547923;AN=5008;NS=2504;DP=19657;EAS_AF=0.7669;AMR_AF=0.6124;AFR_AF=0.4894;EUR_AF=0.3787;SAS_AF=0.5297;AA=C|||;VT=SNP
7	137119433	rs4728415	A	G	100	PASS	AC=2744;AF=0.547923;AN=5008;NS=2504;DP=19721;EAS_AF=0.7669;AMR_AF=0.6124;AFR_AF=0.4894;EUR_AF=0.3787;SAS_AF=0.5297;AA=A|||;VT=SNP
7	137119443	rs4728416	G	A	100	PASS	AC=2744;AF=0.547923;AN=5008;NS=2504;DP=19116;EAS_AF=0.7669;AMR_AF=0.6124;AFR_AF=0.4894;EUR_AF=0.3787;SAS_AF=0.5297;AA=A|||;VT=SNP
7	137119803	rs6960130	G	C	100	PASS	AC=2738;AF=0.546725;AN=5008;NS=2504;DP=18506;EAS_AF=0.7669;AMR_AF=0.6124;AFR_AF=0.4871;EUR_AF=0.3777;SAS_AF=0.5276;AA=C|||;VT=SNP
7	137120111	rs1528103	A	G	100	PASS	AC=2739;AF=0.546925;AN=5008;NS=2504;DP=20275;EAS_AF=0.7659;AMR_AF=0.6124;AFR_AF=0.4871;EUR_AF=0.3777;SAS_AF=0.5297;AA=G|||;VT=SNP
7	137120206	rs1528102	C	T	100	PASS	AC=2741;AF=0.547324;AN=5008;NS=2504;DP=18077;EAS_AF=0.7659;AMR_AF=0.6124;AFR_AF=0.4871;EUR_AF=0.3777;SAS_AF=0.5317;AA=T|||;VT=SNP
7	137120448	rs1731910	T	C	100	PASS	AC=3056;AF=0.610224;AN=5008;NS=2504;DP=21587;EAS_AF=0.7659;AMR_AF=0.6311;AFR_AF=0.7156;EUR_AF=0.3797;SAS_AF=0.5297;AA=C|||;VT=SNP
7	137121556	rs10228240	C	T	100	PASS	AC=2778;AF=0.554712;AN=5008;NS=2504;DP=17282;EAS_AF=0.7629;AMR_AF=0.6124;AFR_AF=0.534;EUR_AF=0.3638;SAS_AF=0.5235;AA=T|||;VT=SNP
7	137121760	rs10244101	T	C	100	PASS	AC=2778;AF=0.554712;AN=5008;NS=2504;DP=17962;EAS_AF=0.7629;AMR_AF=0.6124;AFR_AF=0.534;EUR_AF=0.3638;SAS_AF=0.5235;AA=C|||;VT=SNP
7	137121785	rs10268491	G	A	100	PASS	AC=94;AF=0.01877;AN=5008;NS=2504;DP=17478;EAS_AF=0;AMR_AF=0.0288;AFR_AF=0.0439;EUR_AF=0.0119;SAS_AF=0.0041;AA=G|||;VT=SNP
7	137121951	rs10268638	G	A	100	PASS	AC=2785;AF=0.55611;AN=5008;NS=2504;DP=17075;EAS_AF=0.7629;AMR_AF=0.6138;AFR_AF=0.5393;EUR_AF=0.3628;SAS_AF=0.5235;AA=A|||;VT=SNP
7	137122009	rs79931145	C	T	100	PASS	AC=37;AF=0.00738818;AN=5008;NS=2504;DP=16790;EAS_AF=0.0079;AMR_AF=0.0115;AFR_AF=0.003;EUR_AF=0.0159;SAS_AF=0.001;AA=C|||;VT=SNP
7	137122405	rs1035617	C	A	100	PASS	AC=3003;AF=0.599641;AN=5008;NS=2504;DP=14531;EAS_AF=0.7629;AMR_AF=0.6239;AFR_AF=0.6989;EUR_AF=0.3628;SAS_AF=0.5235;AA=A|||;VT=SNP
7	137123233	rs28792453	A	G	100	PASS	AC=234;AF=0.0467252;AN=5008;NS=2504;DP=17896;EAS_AF=0;AMR_AF=0.0331;AFR_AF=0.1089;EUR_AF=0.0119;SAS_AF=0.0562;AA=A|||;VT=SNP
7	137124915	rs1731913	T	C	100	PASS	AC=3084;AF=0.615815;AN=5008;NS=2504;DP=20068;EAS_AF=0.7679;AMR_AF=0.6354;AFR_AF=0.6952;EUR_AF=0.3797;SAS_AF=0.5808;AA=C|||;VT=SNP
7	137125201	rs1882065	C	T	100	PASS	AC=2231;AF=0.445487;AN=5008;NS=2504;DP=19304;EAS_AF=0.6647;AMR_AF=0.5274;AFR_AF=0.2065;EUR_AF=0.3598;SAS_AF=0.5726;AA=c|||;VT=SNP
7	137126094	rs12531044	G	A	100	PASS	AC=2175;AF=0.434305;AN=5008;NS=2504;DP=14077;EAS_AF=0.6617;AMR_AF=0.5259;AFR_AF=0.1679;EUR_AF=0.3588;SAS_AF=0.5726;AA=G|||;VT=SNP
7	137127034	rs997488	T	G	100	PASS	AC=2845;AF=0.568091;AN=5008;NS=2504;DP=16916;EAS_AF=0.7639;AMR_AF=0.6239;AFR_AF=0.5242;EUR_AF=0.3787;SAS_AF=0.5808;AA=G|||;VT=SNP
7	137127509	rs59658886	C	A	100	PASS	AC=2222;AF=0.44369;AN=5008;NS=2504;DP=19603;EAS_AF=0.6627;AMR_AF=0.5274;AFR_AF=0.202;EUR_AF=0.3608;SAS_AF=0.5706;AA=C|||;VT=SNP
7	137127689	rs17169179	T	C	100	PASS	AC=2229;AF=0.445088;AN=5008;NS=2504;DP=20417;EAS_AF=0.6627;AMR_AF=0.5288;AFR_AF=0.2057;EUR_AF=0.3608;SAS_AF=0.5716;AA=C|||;VT=SNP
7	137127955	rs117904801	A	G	100	PASS	AC=11;AF=0.00219649;AN=5008;NS=2504;DP=19900;EAS_AF=0;AMR_AF=0.0029;AFR_AF=0;EUR_AF=0.0089;SAS_AF=0;AA=A|||;VT=SNP
7	137128086	rs11980106	A	C	100	PASS	AC=2249;AF=0.449081;AN=5008;NS=2504;DP=17380;EAS_AF=0.6627;AMR_AF=0.5346;AFR_AF=0.2065;EUR_AF=0.3748;SAS_AF=0.5726;AA=C|||;VT=SNP
7	137128207	rs10488608	T	C	100	PASS	AC=2229;AF=0.445088;AN=5008;NS=2504;DP=19403;EAS_AF=0.6627;AMR_AF=0.5288;AFR_AF=0.2057;EUR_AF=0.3608;SAS_AF=0.5716;AA=T|||;VT=SNP
7	137128390	rs10488609	C	T	100	PASS	AC=2229;AF=0.445088;AN=5008;NS=2504;DP=18315;EAS_AF=0.6627;AMR_AF=0.5288;AFR_AF=0.2057;EUR_AF=0.3608;SAS_AF=0.5716;AA=C|||;VT=SNP
7	137128472	rs2288144	C	T	100	PASS	AC=2230;AF=0.445288;AN=5008;NS=2504;DP=16891;EAS_AF=0.6627;AMR_AF=0.5303;AFR_AF=0.2057;EUR_AF=0.3608;SAS_AF=0.5716;AA=C|||;VT=SNP
7	137128476	rs73169826	A	C	100	PASS	AC=23;AF=0.00459265;AN=5008;NS=2504;DP=16852;EAS_AF=0;AMR_AF=0.0115;AFR_AF=0.0008;EUR_AF=0.0129;SAS_AF=0.001;AA=A|||;VT=SNP
7	137128495	rs2288145	A	T	100	PASS	AC=2229;AF=0.445088;AN=5008;NS=2504;DP=16994;EAS_AF=0.6627;AMR_AF=0.5288;AFR_AF=0.2057;EUR_AF=0.3608;SAS_AF=0.5716;AA=A|||;VT=SNP
7	137128529	rs2288146	T	C	100	PASS	AC=2917;AF=0.582468;AN=5008;NS=2504;DP=17546;EAS_AF=0.7639;AMR_AF=0.6225;AFR_AF=0.5908;EUR_AF=0.3658;SAS_AF=0.5787;AA=C|||;VT=SNP
7	137128574	rs78999345	A	G	100	PASS	AC=34;AF=0.00678914;AN=5008;NS=2504;DP=18289;EAS_AF=0;AMR_AF=0.0072;AFR_AF=0.003;EUR_AF=0.0229;SAS_AF=0.002;AA=A|||;VT=SNP
7	137128830	rs1918837	T	C	100	PASS	AC=2228;AF=0.444888;AN=5008;NS=2504;DP=16450;EAS_AF=0.6627;AMR_AF=0.5274;AFR_AF=0.2057;EUR_AF=0.3598;SAS_AF=0.5726;AA=T|||;VT=SNP;EX_TARGET
7	137129484	rs2030968	A	G	100	PASS	AC=2795;AF=0.558107;AN=5008;NS=2504;DP=19046;EAS_AF=0.7639;AMR_AF=0.621;AFR_AF=0.5265;EUR_AF=0.3767;SAS_AF=0.5307;AA=G|||;VT=SNP
7	137129675	rs116963823	T	A	100	PASS	AC=57;AF=0.0113818;AN=5008;NS=2504;DP=18895;EAS_AF=0;AMR_AF=0.0173;AFR_AF=0.003;EUR_AF=0.0398;SAS_AF=0.001;AA=T|||;VT=SNP
7	137129694	rs2030969	C	T	100	PASS	AC=2103;AF=0.419928;AN=5008;NS=2504;DP=18695;EAS_AF=0.6448;AMR_AF=0.5231;AFR_AF=0.1679;EUR_AF=0.3579;SAS_AF=0.5194;AA=T|||;VT=SNP
7	137129833	rs2030970	A	G	100	PASS	AC=2104;AF=0.420128;AN=5008;NS=2504;DP=18210;EAS_AF=0.6448;AMR_AF=0.5245;AFR_AF=0.1679;EUR_AF=0.3579;SAS_AF=0.5194;AA=A|||;VT=SNP
7	137129977	rs117859639	G	C	100	PASS	AC=86;AF=0.0171725;AN=5008;NS=2504;DP=20417;EAS_AF=0;AMR_AF=0.0245;AFR_AF=0.0053;EUR_AF=0.0338;SAS_AF=0.0286;AA=G|||;VT=SNP
7	137130197	rs2113578	C	T	100	PASS	AC=2259;AF=0.451078;AN=5008;NS=2504;DP=16737;EAS_AF=0.6419;AMR_AF=0.5216;AFR_AF=0.2867;EUR_AF=0.3638;SAS_AF=0.5164;AA=C|||;VT=SNP
7	137130232	rs2113579	G	A	100	PASS	AC=2144;AF=0.428115;AN=5008;NS=2504;DP=17113;EAS_AF=0.6409;AMR_AF=0.5288;AFR_AF=0.1884;EUR_AF=0.3698;SAS_AF=0.5215;AA=G|||;VT=SNP
7	137130450	rs28687532	A	C	100	PASS	AC=2212;AF=0.441693;AN=5008;NS=2504;DP=18986;EAS_AF=0.6687;AMR_AF=0.5389;AFR_AF=0.1929;EUR_AF=0.3897;SAS_AF=0.5286;AA=C|||;VT=SNP
7	137130697	rs28678824	T	C	100	PASS	AC=2189;AF=0.437101;AN=5008;NS=2504;DP=19379;EAS_AF=0.6508;AMR_AF=0.5303;AFR_AF=0.2073;EUR_AF=0.3757;SAS_AF=0.5245;AA=T|||;VT=SNP
7	137130766	rs28602983	C	A	100	PASS	AC=2187;AF=0.436701;AN=5008;NS=2504;DP=20584;EAS_AF=0.6498;AMR_AF=0.5303;AFR_AF=0.2073;EUR_AF=0.3757;SAS_AF=0.5235;AA=C|||;VT=SNP
7	137131235	rs12155075	T	C	100	PASS	AC=1958;AF=0.390974;AN=5008;NS=2504;DP=20180;EAS_AF=0.6538;AMR_AF=0.487;AFR_AF=0.0923;EUR_AF=0.3678;SAS_AF=0.4796;AA=T|||;VT=SNP
7	137131433	rs1918838	T	C	100	PASS	AC=1592;AF=0.317891;AN=5008;NS=2504;DP=18063;EAS_AF=0.0546;AMR_AF=0.3012;AFR_AF=0.3434;EUR_AF=0.5199;SAS_AF=0.3589;AA=T|||;VT=SNP
7	137131588	rs1918839	A	G	100	PASS	AC=3857;AF=0.770168;AN=5008;NS=2504;DP=18035;EAS_AF=0.7073;AMR_AF=0.8314;AFR_AF=0.5703;EUR_AF=0.8956;SAS_AF=0.9325;AA=G|||;VT=SNP
7	137131592	rs2059384	G	C	100	PASS	AC=2292;AF=0.457668;AN=5008;NS=2504;DP=18021;EAS_AF=0.6706;AMR_AF=0.5303;AFR_AF=0.2322;EUR_AF=0.3767;SAS_AF=0.5746;AA=C|||;VT=SNP
7	137131947	rs117897761	C	A	100	PASS	AC=28;AF=0.00559105;AN=5008;NS=2504;DP=15848;EAS_AF=0;AMR_AF=0.0115;AFR_AF=0;EUR_AF=0.0179;SAS_AF=0.002;AA=C|||;VT=SNP
7	137132091	rs2059385	A	C	100	PASS	AC=204;AF=0.0407348;AN=5008;NS=2504;DP=14989;EAS_AF=0.001;AMR_AF=0.0187;AFR_AF=0.0008;EUR_AF=0.0308;SAS_AF=0.1616;AA=A|||;VT=SNP
7	137132243	rs12707359	T	C	100	PASS	AC=1590;AF=0.317492;AN=5008;NS=2504;DP=16808;EAS_AF=0.0565;AMR_AF=0.2968;AFR_AF=0.3427;EUR_AF=0.5199;SAS_AF=0.3589;AA=T|||;VT=SNP
7	137132449	rs28670044	T	G	100	PASS	AC=2291;AF=0.457468;AN=5008;NS=2504;DP=17063;EAS_AF=0.6657;AMR_AF=0.5303;AFR_AF=0.2322;EUR_AF=0.3787;SAS_AF=0.5767;AA=T|||;VT=SNP
7	137132593	rs7804771	C	G	100	PASS	AC=4058;AF=0.810304;AN=5008;NS=2504;DP=17064;EAS_AF=0.7044;AMR_AF=0.8372;AFR_AF=0.7186;EUR_AF=0.8976;SAS_AF=0.9346;AA=G|||;VT=SNP
7	137132859	rs10233122	C	T	100	PASS	AC=2408;AF=0.480831;AN=5008;NS=2504;DP=16594;EAS_AF=0.6567;AMR_AF=0.5317;AFR_AF=0.329;EUR_AF=0.3777;SAS_AF=0.5746;AA=T|||;VT=SNP
7	137133962	rs12171583	C	T	100	PASS	AC=101;AF=0.0201677;AN=5008;NS=2504;DP=16555;EAS_AF=0;AMR_AF=0.0202;AFR_AF=0.0182;EUR_AF=0.0119;SAS_AF=0.0521;AA=C|||;VT=SNP
7	137135468	rs149058503	C	T	100	PASS	AC=206;AF=0.0411342;AN=5008;NS=2504;DP=11940;EAS_AF=0.001;AMR_AF=0.0173;AFR_AF=0.003;EUR_AF=0.0308;SAS_AF=0.1616;AA=C|||;VT=SNP
7	137136250	rs145148584	G	C	100	PASS	AC=23;AF=0.00459265;AN=5008;NS=2504;DP=17514;EAS_AF=0;AMR_AF=0.0101;AFR_AF=0.0015;EUR_AF=0.008;SAS_AF=0.0061;AA=G|||;VT=SNP
7	137136419	rs1528104	C	T	100	PASS	AC=1491;AF=0.297724;AN=5008;NS=2504;DP=16926;EAS_AF=0.0367;AMR_AF=0.281;AFR_AF=0.3169;EUR_AF=0.499;SAS_AF=0.3456;AA=C|||;VT=SNP
7	137136618	rs10262233	T	A	100	PASS	AC=103;AF=0.0205671;AN=5008;NS=2504;DP=17910;EAS_AF=0;AMR_AF=0.0202;AFR_AF=0.0182;EUR_AF=0.0119;SAS_AF=0.0542;AA=T|||;VT=SNP
7	137137056	rs7793852	G	C	100	PASS	AC=1704;AF=0.340256;AN=5008;NS=2504;DP=20339;EAS_AF=0.0446;AMR_AF=0.2954;AFR_AF=0.4531;EUR_AF=0.5109;SAS_AF=0.3487;AA=G|||;VT=SNP
7	137138736	rs1161937	C	G	100	PASS	AC=3556;AF=0.710064;AN=5008;NS=2504;DP=15915;EAS_AF=0.3562;AMR_AF=0.7248;AFR_AF=0.6884;EUR_AF=0.8986;SAS_AF=0.8998;AA=G|||;VT=SNP
7	137139529	rs975965	G	A	100	PASS	AC=4138;AF=0.826278;AN=5008;NS=2504;DP=16609;EAS_AF=0.7262;AMR_AF=0.8588;AFR_AF=0.739;EUR_AF=0.9245;SAS_AF=0.9233;AA=A|||;VT=SNP
7	137139930	rs4728417	C	A	100	PASS	AC=2850;AF=0.569089;AN=5008;NS=2504;DP=16569;EAS_AF=0.5099;AMR_AF=0.6729;AFR_AF=0.2383;EUR_AF=0.9215;SAS_AF=0.6411;AA=A|||;VT=SNP
7	137140222	rs4728418	G	A	100	PASS	AC=1423;AF=0.284145;AN=5008;NS=2504;DP=15432;EAS_AF=0.4752;AMR_AF=0.3617;AFR_AF=0.0219;EUR_AF=0.3489;SAS_AF=0.32;AA=G|||;VT=SNP
7	137140498	rs2351385	G	A	100	PASS	AC=3173;AF=0.633586;AN=5008;NS=2504;DP=13629;EAS_AF=0.631;AMR_AF=0.719;AFR_AF=0.3933;EUR_AF=0.8598;SAS_AF=0.6677;AA=G|||;VT=SNP
7	137140515	rs1406089	G	A	100	PASS	AC=3071;AF=0.613219;AN=5008;NS=2504;DP=13780;EAS_AF=0.631;AMR_AF=0.7147;AFR_AF=0.3192;EUR_AF=0.8598;SAS_AF=0.6667;AA=A|||;VT=SNP
7	137140536	rs2351386	G	A	100	PASS	AC=3125;AF=0.624002;AN=5008;NS=2504;DP=13987;EAS_AF=0.63;AMR_AF=0.7147;AFR_AF=0.3638;EUR_AF=0.8598;SAS_AF=0.6626;AA=A|||;VT=SNP
7	137140736	rs1406090	C	T	100	PASS	AC=2962;AF=0.591454;AN=5008;NS=2504;DP=18265;EAS_AF=0.624;AMR_AF=0.6945;AFR_AF=0.3162;EUR_AF=0.7942;SAS_AF=0.6483;AA=T|||;VT=SNP
7	137141210	rs111450940	T	C	100	PASS	AC=174;AF=0.0347444;AN=5008;NS=2504;DP=18443;EAS_AF=0;AMR_AF=0.0346;AFR_AF=0.0204;EUR_AF=0.0437;SAS_AF=0.0808;AA=T|||;VT=SNP
7	137141244	rs7797211	T	C	100	PASS	AC=1356;AF=0.270767;AN=5008;NS=2504;DP=18232;EAS_AF=0.119;AMR_AF=0.1671;AFR_AF=0.6664;EUR_AF=0.0885;SAS_AF=0.1534;AA=C|||;VT=SNP
7	137142586	rs71541350	A	G	100	PASS	AC=217;AF=0.0433307;AN=5008;NS=2504;DP=17301;EAS_AF=0.001;AMR_AF=0.0418;AFR_AF=0.0658;EUR_AF=0.0378;SAS_AF=0.0634;AA=A|||;VT=SNP
7	137142622	rs113981543	G	A	100	PASS	AC=68;AF=0.0135783;AN=5008;NS=2504;DP=16607;EAS_AF=0;AMR_AF=0.0159;AFR_AF=0.003;EUR_AF=0.0457;SAS_AF=0.0072;AA=g|||;VT=SNP
7	137142811	rs139194869	T	C	100	PASS	AC=19;AF=0.00379393;AN=5008;NS=2504;DP=17173;EAS_AF=0;AMR_AF=0.0058;AFR_AF=0.0015;EUR_AF=0.0129;SAS_AF=0;AA=T|||;VT=SNP
7	137143406	rs36071642	T	C	100	PASS	AC=217;AF=0.0433307;AN=5008;NS=2504;DP=17379;EAS_AF=0.001;AMR_AF=0.0418;AFR_AF=0.0658;EUR_AF=0.0378;SAS_AF=0.0634;AA=T|||;VT=SNP
7	137143465	rs34061919	A	G	100	PASS	AC=217;AF=0.0433307;AN=5008;NS=2504;DP=17262;EAS_AF=0.001;AMR_AF=0.0418;AFR_AF=0.0658;EUR_AF=0.0378;SAS_AF=0.0634;AA=A|||;VT=SNP
7	137143505	rs35761356	C	T	100	PASS	AC=639;AF=0.127596;AN=5008;NS=2504;DP=16282;EAS_AF=0.001;AMR_AF=0.0519;AFR_AF=0.3782;EUR_AF=0.0398;SAS_AF=0.0634;AA=T|||;VT=SNP
7	137143968	rs76993033	G	A	100	PASS	AC=30;AF=0.00599042;AN=5008;NS=2504;DP=13553;EAS_AF=0;AMR_AF=0.0115;AFR_AF=0;EUR_AF=0.0199;SAS_AF=0.002;AA=G|||;VT=SNP
7	137143980	rs13224598	G	A	100	PASS	AC=580;AF=0.115815;AN=5008;NS=2504;DP=12903;EAS_AF=0.001;AMR_AF=0.0519;AFR_AF=0.3343;EUR_AF=0.0388;SAS_AF=0.0634;AA=G|||;VT=SNP
7	137144462	rs62490461	C	T	100	PASS	AC=82;AF=0.0163738;AN=5008;NS=2504;DP=12324;EAS_AF=0;AMR_AF=0.0288;AFR_AF=0.0023;EUR_AF=0.0547;SAS_AF=0.0041;AA=C|||;VT=SNP
7	137144711	rs71541351	G	A	100	PASS	AC=217;AF=0.0433307;AN=5008;NS=2504;DP=18319;EAS_AF=0.001;AMR_AF=0.0418;AFR_AF=0.0658;EUR_AF=0.0378;SAS_AF=0.0634;AA=G|||;VT=SNP
7	137144835	rs58342329	G	A	100	PASS	AC=579;AF=0.115615;AN=5008;NS=2504;DP=16944;EAS_AF=0.001;AMR_AF=0.0519;AFR_AF=0.3336;EUR_AF=0.0388;SAS_AF=0.0634;AA=G|||;VT=SNP
7	137145089	rs13228382	C	A	100	PASS	AC=217;AF=0.0433307;AN=5008;NS=2504;DP=17034;EAS_AF=0.001;AMR_AF=0.0418;AFR_AF=0.0658;EUR_AF=0.0378;SAS_AF=0.0634;AA=C|||;VT=SNP
7	137145138	rs79078480	C	A	100	PASS	AC=52;AF=0.0103834;AN=5008;NS=2504;DP=17010;EAS_AF=0;AMR_AF=0.0173;AFR_AF=0.003;EUR_AF=0.0249;SAS_AF=0.0112;AA=C|||;VT=SNP
7	137145352	rs13243008	T	A	100	PASS	AC=640;AF=0.127796;AN=5008;NS=2504;DP=15664;EAS_AF=0.001;AMR_AF=0.0519;AFR_AF=0.379;EUR_AF=0.0398;SAS_AF=0.0634;AA=A|||;VT=SNP
7	137145586	rs34401430	C	T	100	PASS	AC=117;AF=0.0233626;AN=5008;NS=2504;DP=15587;EAS_AF=0;AMR_AF=0.0432;AFR_AF=0.0045;EUR_AF=0.0755;SAS_AF=0.0051;AA=C|||;VT=SNP
7	137145993	rs35448275	G	T	100	PASS	AC=216;AF=0.043131;AN=5008;NS=2504;DP=15095;EAS_AF=0.001;AMR_AF=0.0418;AFR_AF=0.0651;EUR_AF=0.0378;SAS_AF=0.0634;AA=G|||;VT=SNP
7	137146452	rs6942907	A	G	100	PASS	AC=640;AF=0.127796;AN=5008;NS=2504;DP=14762;EAS_AF=0.001;AMR_AF=0.0519;AFR_AF=0.379;EUR_AF=0.0398;SAS_AF=0.0634;AA=G|||;VT=SNP
7	137146625	rs6963562	T	A	100	PASS	AC=710;AF=0.141773;AN=5008;NS=2504;DP=14845;EAS_AF=0.001;AMR_AF=0.0548;AFR_AF=0.4304;EUR_AF=0.0398;SAS_AF=0.0634;AA=A|||;VT=SNP
7	137146685	rs71533750	T	C	100	PASS	AC=216;AF=0.043131;AN=5008;NS=2504;DP=15068;EAS_AF=0.001;AMR_AF=0.0418;AFR_AF=0.0651;EUR_AF=0.0378;SAS_AF=0.0634;AA=T|||;VT=SNP
7	137147381	rs73443783	C	T	100	PASS	AC=709;AF=0.141573;AN=5008;NS=2504;DP=20768;EAS_AF=0.001;AMR_AF=0.0548;AFR_AF=0.4297;EUR_AF=0.0398;SAS_AF=0.0634;AA=T|||;VT=SNP
7	137147828	rs34837511	C	A	100	PASS	AC=497;AF=0.0992412;AN=5008;NS=2504;DP=23194;EAS_AF=0.12;AMR_AF=0.1052;AFR_AF=0.1437;EUR_AF=0.0417;SAS_AF=0.0726;AA=A|||;VT=SNP
7	137147988	rs117930248	G	A	100	PASS	AC=195;AF=0.0389377;AN=5008;NS=2504;DP=22761;EAS_AF=0.0129;AMR_AF=0.0159;AFR_AF=0.0008;EUR_AF=0.0278;SAS_AF=0.1452;AA=G|||;VT=SNP
7	137148067	rs34826389	G	C	100	PASS	AC=216;AF=0.043131;AN=5008;NS=2504;DP=22225;EAS_AF=0.001;AMR_AF=0.0418;AFR_AF=0.0658;EUR_AF=0.0378;SAS_AF=0.0624;AA=G|||;VT=SNP
7	137149444	rs77569617	C	T	100	PASS	AC=9;AF=0.00179712;AN=5008;NS=2504;DP=22519;EAS_AF=0;AMR_AF=0.0029;AFR_AF=0;EUR_AF=0.005;SAS_AF=0.002;AA=C|||;VT=SNP
7	137149771	rs34384461	A	G	100	PASS	AC=507;AF=0.101238;AN=5008;NS=2504;DP=16095;EAS_AF=0.121;AMR_AF=0.111;AFR_AF=0.1445;EUR_AF=0.0457;SAS_AF=0.0726;AA=A|||;VT=SNP
7	137149840	rs35494361	T	C	100	PASS	AC=631;AF=0.125998;AN=5008;NS=2504;DP=16964;EAS_AF=0.12;AMR_AF=0.1081;AFR_AF=0.2436;EUR_AF=0.0417;SAS_AF=0.0726;AA=t|||;VT=SNP
7	137149912	rs6963610	A	G	100	PASS	AC=984;AF=0.196486;AN=5008;NS=2504;DP=15536;EAS_AF=0.12;AMR_AF=0.121;AFR_AF=0.503;EUR_AF=0.0427;SAS_AF=0.0726;AA=G|||;VT=SNP
7	137149947	rs35217200	A	T	100	PASS	AC=503;AF=0.100439;AN=5008;NS=2504;DP=15715;EAS_AF=0.12;AMR_AF=0.1081;AFR_AF=0.1467;EUR_AF=0.0417;SAS_AF=0.0726;AA=A|||;VT=SNP
7	137150382	rs13247935	C	T	100	PASS	AC=983;AF=0.196286;AN=5008;NS=2504;DP=19596;EAS_AF=0.119;AMR_AF=0.1225;AFR_AF=0.5023;EUR_AF=0.0427;SAS_AF=0.0726;AA=T|||;VT=SNP
7	137150549	rs10223988	C	T	100	PASS	AC=1353;AF=0.270168;AN=5008;NS=2504;DP=17480;EAS_AF=0.119;AMR_AF=0.17;AFR_AF=0.6694;EUR_AF=0.0785;SAS_AF=0.1544;AA=T|||;VT=SNP
7	137150695	rs2293545	T	C	100	PASS	AC=499;AF=0.0996406;AN=5008;NS=2504;DP=17223;EAS_AF=0.119;AMR_AF=0.111;AFR_AF=0.1437;EUR_AF=0.0408;SAS_AF=0.0726;AA=T|||;VT=SNP;EX_TARGET
7	137150937	rs1528097	A	G	100	PASS	AC=982;AF=0.196086;AN=5008;NS=2504;DP=20479;EAS_AF=0.119;AMR_AF=0.1225;AFR_AF=0.5015;EUR_AF=0.0427;SAS_AF=0.0726;AA=G|||;VT=SNP
7	137151096	rs1528098	G	A	100	PASS	AC=982;AF=0.196086;AN=5008;NS=2504;DP=19030;EAS_AF=0.119;AMR_AF=0.1225;AFR_AF=0.5015;EUR_AF=0.0427;SAS_AF=0.0726;AA=A|||;VT=SNP
7	137151200	rs117289940	T	C	100	PASS	AC=26;AF=0.00519169;AN=5008;NS=2504;DP=19526;EAS_AF=0;AMR_AF=0.0173;AFR_AF=0;EUR_AF=0.0119;SAS_AF=0.002;AA=T|||;VT=SNP
7	137151732	rs71541352	T	C	100	PASS	AC=493;AF=0.0984425;AN=5008;NS=2504;DP=19063;EAS_AF=0.1181;AMR_AF=0.1095;AFR_AF=0.1407;EUR_AF=0.0408;SAS_AF=0.0726;AA=T|||;VT=SNP
7	137151933	rs35381443	C	A	100	PASS	AC=491;AF=0.0980431;AN=5008;NS=2504;DP=18621;EAS_AF=0.1171;AMR_AF=0.1095;AFR_AF=0.1399;EUR_AF=0.0408;SAS_AF=0.0726;AA=C|||;VT=SNP
7	137152148	rs35172470	T	A	100	PASS	AC=917;AF=0.183107;AN=5008;NS=2504;DP=17801;EAS_AF=0.1181;AMR_AF=0.1225;AFR_AF=0.4539;EUR_AF=0.0417;SAS_AF=0.0726;AA=A|||;VT=SNP
7	137152344	rs71541353	G	A	100	PASS	AC=200;AF=0.0399361;AN=5008;NS=2504;DP=16885;EAS_AF=0.001;AMR_AF=0.0432;AFR_AF=0.0643;EUR_AF=0.0358;SAS_AF=0.0491;AA=G|||;VT=SNP
7	137152383	rs75435968	C	T	100	PASS	AC=24;AF=0.00479233;AN=5008;NS=2504;DP=17761;EAS_AF=0;AMR_AF=0.0101;AFR_AF=0;EUR_AF=0.0149;SAS_AF=0.002;AA=C|||;VT=SNP
7	137154001	rs68124742	G	A	100	PASS	AC=452;AF=0.0902556;AN=5008;NS=2504;DP=18985;EAS_AF=0.001;AMR_AF=0.0879;AFR_AF=0.1339;EUR_AF=0.0865;SAS_AF=0.1288;AA=G|||;VT=SNP
7	137154049	rs71550670	C	A	100	PASS	AC=113;AF=0.0225639;AN=5008;NS=2504;DP=18918;EAS_AF=0.001;AMR_AF=0.0346;AFR_AF=0.0023;EUR_AF=0.0417;SAS_AF=0.044;AA=C|||;VT=SNP
7	137154943	rs28573283	G	C	100	PASS	AC=423;AF=0.0844649;AN=5008;NS=2504;DP=19545;EAS_AF=0.001;AMR_AF=0.0865;AFR_AF=0.112;EUR_AF=0.0875;SAS_AF=0.1288;AA=G|||;VT=SNP
7	137155886	rs71541354	T	C	100	PASS	AC=178;AF=0.0355431;AN=5008;NS=2504;DP=18505;EAS_AF=0.001;AMR_AF=0.0403;AFR_AF=0.0477;EUR_AF=0.0427;SAS_AF=0.044;AA=T|||;VT=SNP
7	137156054	rs6967642	C	T	100	PASS	AC=243;AF=0.0485224;AN=5008;NS=2504;DP=16679;EAS_AF=0;AMR_AF=0.0461;AFR_AF=0.0635;EUR_AF=0.0437;SAS_AF=0.0849;AA=C|||;VT=SNP
7	137156237	rs6467704	A	C	100	PASS	AC=1107;AF=0.221046;AN=5008;NS=2504;DP=16327;EAS_AF=0.1111;AMR_AF=0.2334;AFR_AF=0.4599;EUR_AF=0.0915;SAS_AF=0.136;AA=C|||;VT=SNP
7	137157690	rs113317509	C	T	100	PASS	AC=193;AF=0.0385383;AN=5008;NS=2504;DP=17588;EAS_AF=0;AMR_AF=0.0447;AFR_AF=0.0257;EUR_AF=0.0447;SAS_AF=0.0849;AA=C|||;VT=SNP
7	137158472	rs28581795	A	T	100	PASS	AC=245;AF=0.0489217;AN=5008;NS=2504;DP=17343;EAS_AF=0;AMR_AF=0.0461;AFR_AF=0.0628;EUR_AF=0.0457;SAS_AF=0.0859;AA=A|||;VT=SNP
7	137158693	rs10250999	T	G	100	PASS	AC=730;AF=0.145767;AN=5008;NS=2504;DP=17893;EAS_AF=0.001;AMR_AF=0.1081;AFR_AF=0.3253;EUR_AF=0.0915;SAS_AF=0.135;AA=G|||;VT=SNP
7	137158740	rs10235650	G	C	100	PASS	AC=1101;AF=0.219848;AN=5008;NS=2504;DP=16876;EAS_AF=0.1111;AMR_AF=0.232;AFR_AF=0.4539;EUR_AF=0.0934;SAS_AF=0.137;AA=C|||;VT=SNP
7	137158816	rs76676071	A	G	100	PASS	AC=26;AF=0.00519169;AN=5008;NS=2504;DP=16765;EAS_AF=0;AMR_AF=0.0101;AFR_AF=0;EUR_AF=0.0159;SAS_AF=0.0031;AA=A|||;VT=SNP
7	137159094	rs76835711	G	A	100	PASS	AC=275;AF=0.0549121;AN=5008;NS=2504;DP=18630;EAS_AF=0.0208;AMR_AF=0.0173;AFR_AF=0.0393;EUR_AF=0.0288;SAS_AF=0.1646;AA=G|||;VT=SNP
7	137160446	rs36076622	A	G	100	PASS	AC=176;AF=0.0351438;AN=5008;NS=2504;DP=19174;EAS_AF=0.001;AMR_AF=0.0403;AFR_AF=0.0461;EUR_AF=0.0427;SAS_AF=0.044;AA=A|||;VT=SNP
7	137160466	rs35080869	T	C	100	PASS	AC=1385;AF=0.276558;AN=5008;NS=2504;DP=19049;EAS_AF=0.1121;AMR_AF=0.2392;AFR_AF=0.6687;EUR_AF=0.0934;SAS_AF=0.1309;AA=T|||;VT=SNP
7	137160933	rs34395849	C	T	100	PASS	AC=1120;AF=0.223642;AN=5008;NS=2504;DP=16943;EAS_AF=0.1121;AMR_AF=0.2334;AFR_AF=0.4713;EUR_AF=0.0934;SAS_AF=0.1309;AA=T|||;VT=SNP
7	137162388	rs7779526	G	T	100	PASS	AC=1107;AF=0.221046;AN=5008;NS=2504;DP=18813;EAS_AF=0.1111;AMR_AF=0.2334;AFR_AF=0.4637;EUR_AF=0.0915;SAS_AF=0.1309;AA=T|||;VT=SNP
7	137162926	rs12707360	T	A	100	PASS	AC=1115;AF=0.222644;AN=5008;NS=2504;DP=18619;EAS_AF=0.1111;AMR_AF=0.2334;AFR_AF=0.4697;EUR_AF=0.0915;SAS_AF=0.1309;AA=A|||;VT=SNP
7	137163676	rs35366641	C	T	100	PASS	AC=161;AF=0.0321486;AN=5008;NS=2504;DP=19616;EAS_AF=0;AMR_AF=0.062;AFR_AF=0.0076;EUR_AF=0.1014;SAS_AF=0.0061;AA=C|||;VT=SNP
7	137164074	rs10276002	C	T	100	PASS	AC=1363;AF=0.272165;AN=5008;NS=2504;DP=16922;EAS_AF=0.1121;AMR_AF=0.2392;AFR_AF=0.6543;EUR_AF=0.0915;SAS_AF=0.1299;AA=T|||;VT=SNP
7	137164113	rs78874932	G	A	100	PASS	AC=53;AF=0.0105831;AN=5008;NS=2504;DP=15846;EAS_AF=0;AMR_AF=0.0187;AFR_AF=0.0023;EUR_AF=0.0278;SAS_AF=0.0092;AA=G|||;VT=SNP
7	137164620	rs73169836	T	C	100	PASS	AC=21;AF=0.00419329;AN=5008;NS=2504;DP=18872;EAS_AF=0;AMR_AF=0.0115;AFR_AF=0.0008;EUR_AF=0.0109;SAS_AF=0.001;AA=T|||;VT=SNP
7	137165185	rs36016986	T	A	100	PASS	AC=114;AF=0.0227636;AN=5008;NS=2504;DP=18502;EAS_AF=0.001;AMR_AF=0.0346;AFR_AF=0.0023;EUR_AF=0.0417;SAS_AF=0.045;AA=T|||;VT=SNP
7	137165940	rs35481034	C	T	100	PASS	AC=591;AF=0.118011;AN=5008;NS=2504;DP=18837;EAS_AF=0.001;AMR_AF=0.1037;AFR_AF=0.2345;EUR_AF=0.0865;SAS_AF=0.1237;AA=C|||;VT=SNP
7	137166323	rs74549375	T	C	100	PASS	AC=20;AF=0.00399361;AN=5008;NS=2504;DP=19528;EAS_AF=0;AMR_AF=0.0058;AFR_AF=0.0008;EUR_AF=0.0139;SAS_AF=0.001;AA=T|||;VT=SNP
7	137167570	rs7788161	T	C	100	PASS	AC=550;AF=0.109824;AN=5008;NS=2504;DP=19116;EAS_AF=0.001;AMR_AF=0.0994;AFR_AF=0.2035;EUR_AF=0.0885;SAS_AF=0.1247;AA=T|||;VT=SNP
7	137167984	rs1528099	G	A	100	PASS	AC=609;AF=0.121605;AN=5008;NS=2504;DP=17420;EAS_AF=0.002;AMR_AF=0.1009;AFR_AF=0.2481;EUR_AF=0.0875;SAS_AF=0.1237;AA=g|||;VT=SNP
7	137168155	rs79054069	G	A	100	PASS	AC=61;AF=0.0121805;AN=5008;NS=2504;DP=18420;EAS_AF=0.001;AMR_AF=0.0115;AFR_AF=0;EUR_AF=0.0149;SAS_AF=0.0378;AA=G|||;VT=SNP
7	137168596	rs10249961	T	C	100	PASS	AC=572;AF=0.114217;AN=5008;NS=2504;DP=21574;EAS_AF=0.002;AMR_AF=0.0994;AFR_AF=0.2141;EUR_AF=0.0895;SAS_AF=0.1309;AA=C|||;VT=SNP
7	137170049	rs28434741	A	G	100	PASS	AC=835;AF=0.166733;AN=5008;NS=2504;DP=19064;EAS_AF=0.1121;AMR_AF=0.2233;AFR_AF=0.2617;EUR_AF=0.0915;SAS_AF=0.1319;AA=G|||;VT=SNP
7	137170437	rs6950579	C	T	100	PASS	AC=550;AF=0.109824;AN=5008;NS=2504;DP=18476;EAS_AF=0.001;AMR_AF=0.0994;AFR_AF=0.2012;EUR_AF=0.0865;SAS_AF=0.1299;AA=C|||;VT=SNP
7	137170576	rs6950770	C	T	100	PASS	AC=836;AF=0.166933;AN=5008;NS=2504;DP=19506;EAS_AF=0.1121;AMR_AF=0.2233;AFR_AF=0.2632;EUR_AF=0.0905;SAS_AF=0.1319;AA=T|||;VT=SNP
7	137170583	rs6951059	G	C	100	PASS	AC=547;AF=0.109225;AN=5008;NS=2504;DP=19407;EAS_AF=0.001;AMR_AF=0.0994;AFR_AF=0.2035;EUR_AF=0.0865;SAS_AF=0.1237;AA=G|||;VT=SNP
7	137170622	rs112070284	G	A	100	PASS	AC=73;AF=0.0145767;AN=5008;NS=2504;DP=19251;EAS_AF=0;AMR_AF=0.0202;AFR_AF=0.0159;EUR_AF=0.0318;SAS_AF=0.0061;AA=G|||;VT=SNP
7	137170734	rs6971080	T	C	100	PASS	AC=551;AF=0.110024;AN=5008;NS=2504;DP=18242;EAS_AF=0.001;AMR_AF=0.0994;AFR_AF=0.2065;EUR_AF=0.0865;SAS_AF=0.1237;AA=T|||;VT=SNP
7	137171716	rs1528100	G	A	100	PASS	AC=548;AF=0.109425;AN=5008;NS=2504;DP=16419;EAS_AF=0.001;AMR_AF=0.0994;AFR_AF=0.1997;EUR_AF=0.0865;SAS_AF=0.1299;AA=G|||;VT=SNP
7	137172245	rs7802865	A	T	100	PASS	AC=543;AF=0.108427;AN=5008;NS=2504;DP=17878;EAS_AF=0.001;AMR_AF=0.0994;AFR_AF=0.2005;EUR_AF=0.0865;SAS_AF=0.1237;AA=A|||;VT=SNP
7	137172649	rs10228926	C	T	100	PASS	AC=541;AF=0.108027;AN=5008;NS=2504;DP=18274;EAS_AF=0.001;AMR_AF=0.0994;AFR_AF=0.1989;EUR_AF=0.0865;SAS_AF=0.1237;AA=C|||;VT=SNP
7	137172754	rs75803366	C	A	100	PASS	AC=176;AF=0.0351438;AN=5008;NS=2504;DP=19310;EAS_AF=0.001;AMR_AF=0.0403;AFR_AF=0.0454;EUR_AF=0.0427;SAS_AF=0.045;AA=C|||;VT=SNP
7	137172857	rs7807425	C	A	100	PASS	AC=822;AF=0.164137;AN=5008;NS=2504;DP=20592;EAS_AF=0.001;AMR_AF=0.1095;AFR_AF=0.4054;EUR_AF=0.0875;SAS_AF=0.1237;AA=A|||;VT=SNP
7	137173008	rs34551407	T	C	100	PASS	AC=178;AF=0.0355431;AN=5008;NS=2504;DP=18862;EAS_AF=0.001;AMR_AF=0.0403;AFR_AF=0.0469;EUR_AF=0.0427;SAS_AF=0.045;AA=T|||;VT=SNP
7	137173419	rs117622976	G	A	100	PASS	AC=24;AF=0.00479233;AN=5008;NS=2504;DP=16256;EAS_AF=0;AMR_AF=0.0101;AFR_AF=0;EUR_AF=0.0139;SAS_AF=0.0031;AA=g|||;VT=SNP
7	137173666	rs111761453	G	T	100	PASS	AC=52;AF=0.0103834;AN=5008;NS=2504;DP=19012;EAS_AF=0;AMR_AF=0.0202;AFR_AF=0;EUR_AF=0.0318;SAS_AF=0.0061;AA=G|||;VT=SNP
7	137174268	rs10236885	C	G	100	PASS	AC=543;AF=0.108427;AN=5008;NS=2504;DP=18122;EAS_AF=0.001;AMR_AF=0.0994;AFR_AF=0.1997;EUR_AF=0.0875;SAS_AF=0.1237;AA=C|||;VT=SNP
7	137175198	rs10480523	C	T	100	PASS	AC=1134;AF=0.226438;AN=5008;NS=2504;DP=15836;EAS_AF=0.001;AMR_AF=0.1182;AFR_AF=0.6293;EUR_AF=0.0905;SAS_AF=0.1309;AA=T|||;VT=SNP
7	137175737	rs1406088	A	G	100	PASS	AC=836;AF=0.166933;AN=5008;NS=2504;DP=16347;EAS_AF=0.001;AMR_AF=0.1095;AFR_AF=0.4138;EUR_AF=0.0895;SAS_AF=0.1247;AA=G|||;VT=SNP
7	137176285	rs6467705	C	T	100	PASS	AC=835;AF=0.166733;AN=5008;NS=2504;DP=19390;EAS_AF=0.001;AMR_AF=0.1095;AFR_AF=0.4138;EUR_AF=0.0895;SAS_AF=0.1237;AA=T|||;VT=SNP
7	137176475	rs6467706	A	C	100	PASS	AC=836;AF=0.166933;AN=5008;NS=2504;DP=20174;EAS_AF=0.001;AMR_AF=0.1095;AFR_AF=0.4138;EUR_AF=0.0905;SAS_AF=0.1237;AA=C|||;VT=SNP
7	137176498	rs6467707	C	A	100	PASS	AC=552;AF=0.110224;AN=5008;NS=2504;DP=19776;EAS_AF=0.001;AMR_AF=0.0994;AFR_AF=0.2065;EUR_AF=0.0875;SAS_AF=0.1237;AA=C|||;VT=SNP
7	137176939	rs141447009	A	G	100	PASS	AC=17;AF=0.00339457;AN=5008;NS=2504;DP=20318;EAS_AF=0;AMR_AF=0.0029;AFR_AF=0;EUR_AF=0.0149;SAS_AF=0;AA=A|||;VT=SNP
7	137177213	rs10264765	T	A	100	PASS	AC=825;AF=0.164736;AN=5008;NS=2504;DP=19471;EAS_AF=0.001;AMR_AF=0.1095;AFR_AF=0.407;EUR_AF=0.0885;SAS_AF=0.1237;AA=A|||;VT=SNP
7	137177649	rs36125942	A	G	100	PASS	AC=826;AF=0.164936;AN=5008;NS=2504;DP=17912;EAS_AF=0.001;AMR_AF=0.1095;AFR_AF=0.4077;EUR_AF=0.0885;SAS_AF=0.1237;AA=A|||;VT=SNP
7	137177728	rs67112765	C	T	100	PASS	AC=993;AF=0.198283;AN=5008;NS=2504;DP=19138;EAS_AF=0.001;AMR_AF=0.1153;AFR_AF=0.5257;EUR_AF=0.0895;SAS_AF=0.1299;AA=T|||;VT=SNP
7	137178027	rs117484175	C	A	100	PASS	AC=31;AF=0.0061901;AN=5008;NS=2504;DP=18527;EAS_AF=0.001;AMR_AF=0.0029;AFR_AF=0.0015;EUR_AF=0.0258;SAS_AF=0;AA=C|||;VT=SNP
7	137178078	rs10268873	T	C	100	PASS	AC=835;AF=0.166733;AN=5008;NS=2504;DP=19210;EAS_AF=0.001;AMR_AF=0.1095;AFR_AF=0.4138;EUR_AF=0.0895;SAS_AF=0.1237;AA=C|||;VT=SNP
7	137178112	rs10268889	T	C	100	PASS	AC=836;AF=0.166933;AN=5008;NS=2504;DP=19683;EAS_AF=0.001;AMR_AF=0.1095;AFR_AF=0.4138;EUR_AF=0.0895;SAS_AF=0.1247;AA=C|||;VT=SNP
7	137178812	rs10257221	G	A	100	PASS	AC=886;AF=0.176917;AN=5008;NS=2504;DP=20023;EAS_AF=0.001;AMR_AF=0.1124;AFR_AF=0.4455;EUR_AF=0.0895;SAS_AF=0.1309;AA=A|||;VT=SNP
7	137179448	rs1852641	T	C	100	PASS	AC=832;AF=0.166134;AN=5008;NS=2504;DP=18921;EAS_AF=0.001;AMR_AF=0.1095;AFR_AF=0.4107;EUR_AF=0.0895;SAS_AF=0.1247;AA=t|||;VT=SNP
7	137180498	rs7341469	T	C	100	PASS	AC=541;AF=0.108027;AN=5008;NS=2504;DP=19197;EAS_AF=0.001;AMR_AF=0.0994;AFR_AF=0.1982;EUR_AF=0.0865;SAS_AF=0.1247;AA=T|||;VT=SNP
7	137180595	rs7341533	C	T	100	PASS	AC=842;AF=0.168131;AN=5008;NS=2504;DP=19627;EAS_AF=0.001;AMR_AF=0.1095;AFR_AF=0.4191;EUR_AF=0.0885;SAS_AF=0.1247;AA=C|||;VT=SNP
7	137181247	rs145311766	G	A	100	PASS	AC=24;AF=0.00479233;AN=5008;NS=2504;DP=16841;EAS_AF=0;AMR_AF=0.0072;AFR_AF=0.0008;EUR_AF=0.0179;SAS_AF=0;AA=G|||;VT=SNP
7	137181407	rs10236626	A	C	100	PASS	AC=842;AF=0.168131;AN=5008;NS=2504;DP=17657;EAS_AF=0.001;AMR_AF=0.1095;AFR_AF=0.4175;EUR_AF=0.0895;SAS_AF=0.1258;AA=C|||;VT=SNP
7	137182446	rs4732260	G	T	100	PASS	AC=2699;AF=0.538938;AN=5008;NS=2504;DP=19757;EAS_AF=0.5456;AMR_AF=0.6225;AFR_AF=0.1815;EUR_AF=0.83;SAS_AF=0.6564;AA=G|||;VT=SNP
7	137183507	rs11977491	C	A	100	PASS	AC=438;AF=0.0874601;AN=5008;NS=2504;DP=18123;EAS_AF=0;AMR_AF=0.062;AFR_AF=0.2057;EUR_AF=0.0437;SAS_AF=0.0808;AA=A|||;VT=SNP
7	137184027	rs143850575	C	T	100	PASS	AC=19;AF=0.00379393;AN=5008;NS=2504;DP=17894;EAS_AF=0;AMR_AF=0.0014;AFR_AF=0.0015;EUR_AF=0.0159;SAS_AF=0;AA=C|||;VT=SNP
7	137184442	rs2178148	C	G	100	PASS	AC=702;AF=0.140176;AN=5008;NS=2504;DP=17928;EAS_AF=0.001;AMR_AF=0.0562;AFR_AF=0.4289;EUR_AF=0.0447;SAS_AF=0.0511;AA=C|||;VT=SNP
7	137184552	rs62490463	T	C	100	PASS	AC=26;AF=0.00519169;AN=5008;NS=2504;DP=19159;EAS_AF=0;AMR_AF=0.0086;AFR_AF=0.0015;EUR_AF=0.0159;SAS_AF=0.002;AA=T|||;VT=SNP
7	137184708	rs28491569	A	T	100	PASS	AC=554;AF=0.110623;AN=5008;NS=2504;DP=19088;EAS_AF=0.001;AMR_AF=0.1009;AFR_AF=0.2057;EUR_AF=0.0875;SAS_AF=0.1258;AA=A|||;VT=SNP
7	137185538	rs13242243	T	C	100	PASS	AC=1379;AF=0.275359;AN=5008;NS=2504;DP=16218;EAS_AF=0.1121;AMR_AF=0.2406;AFR_AF=0.6611;EUR_AF=0.0934;SAS_AF=0.1339;AA=C|||;VT=SNP
7	137186346	rs79858331	C	T	100	PASS	AC=73;AF=0.0145767;AN=5008;NS=2504;DP=20713;EAS_AF=0;AMR_AF=0.0202;AFR_AF=0.0015;EUR_AF=0.0437;SAS_AF=0.0133;AA=C|||;VT=SNP
7	137186602	rs13231997	G	A	100	PASS	AC=579;AF=0.115615;AN=5008;NS=2504;DP=19587;EAS_AF=0.001;AMR_AF=0.0807;AFR_AF=0.2655;EUR_AF=0.0547;SAS_AF=0.1186;AA=G|||;VT=SNP
7	137187798	rs7781490	G	A	100	PASS	AC=1274;AF=0.254393;AN=5008;NS=2504;DP=21262;EAS_AF=0.1101;AMR_AF=0.1916;AFR_AF=0.5726;EUR_AF=0.0447;SAS_AF=0.2331;AA=A|||;VT=SNP
7	137188018	rs10272788	C	T	100	PASS	AC=196;AF=0.0391374;AN=5008;NS=2504;DP=21044;EAS_AF=0;AMR_AF=0.0245;AFR_AF=0.0605;EUR_AF=0.0189;SAS_AF=0.0818;AA=C|||;VT=SNP
7	137188905	rs12707361	T	A	100	PASS	AC=124;AF=0.0247604;AN=5008;NS=2504;DP=18650;EAS_AF=0.001;AMR_AF=0.0403;AFR_AF=0.0015;EUR_AF=0.0417;SAS_AF=0.0521;AA=T|||;VT=SNP
7	137189126	rs10277326	G	A	100	PASS	AC=197;AF=0.0393371;AN=5008;NS=2504;DP=16840;EAS_AF=0;AMR_AF=0.0245;AFR_AF=0.0613;EUR_AF=0.0189;SAS_AF=0.0818;AA=G|||;VT=SNP
7	137189980	rs114373574	G	A	100	PASS	AC=197;AF=0.0393371;AN=5008;NS=2504;DP=16397;EAS_AF=0;AMR_AF=0.0245;AFR_AF=0.0613;EUR_AF=0.0189;SAS_AF=0.0818;AA=G|||;VT=SNP
7	137190434	rs10480524	C	T	100	PASS	AC=914;AF=0.182508;AN=5008;NS=2504;DP=12136;EAS_AF=0.0913;AMR_AF=0.1715;AFR_AF=0.4138;EUR_AF=0.0288;SAS_AF=0.1299;AA=T|||;VT=SNP
7	137191726	rs59388471	T	C	100	PASS	AC=198;AF=0.0395367;AN=5008;NS=2504;DP=18473;EAS_AF=0;AMR_AF=0.0245;AFR_AF=0.0613;EUR_AF=0.0189;SAS_AF=0.0828;AA=T|||;VT=SNP
7	137191823	rs35017696	C	T	100	PASS	AC=124;AF=0.0247604;AN=5008;NS=2504;DP=18921;EAS_AF=0.001;AMR_AF=0.0403;AFR_AF=0.0015;EUR_AF=0.0417;SAS_AF=0.0521;AA=C|||;VT=SNP
7	137192810	rs75685752	A	G	100	PASS	AC=925;AF=0.184704;AN=5008;NS=2504;DP=17085;EAS_AF=0.0923;AMR_AF=0.1715;AFR_AF=0.4198;EUR_AF=0.0298;SAS_AF=0.1309;AA=G|||;VT=SNP
7	137192836	rs180673912	T	C	100	PASS	AC=21;AF=0.00419329;AN=5008;NS=2504;DP=15957;EAS_AF=0;AMR_AF=0.0029;AFR_AF=0.0023;EUR_AF=0.0149;SAS_AF=0.001;AA=T|||;VT=SNP
7	137193485	rs1528101	C	T	100	PASS	AC=197;AF=0.0393371;AN=5008;NS=2504;DP=17516;EAS_AF=0;AMR_AF=0.0245;AFR_AF=0.0613;EUR_AF=0.0189;SAS_AF=0.0818;AA=C|||;VT=SNP
7	137194466	rs117685504	G	C	100	PASS	AC=114;AF=0.0227636;AN=5008;NS=2504;DP=18682;EAS_AF=0;AMR_AF=0.0202;AFR_AF=0;EUR_AF=0.0189;SAS_AF=0.0828;AA=G|||;VT=SNP
7	137197226	rs77953737	C	T	100	PASS	AC=126;AF=0.0251597;AN=5008;NS=2504;DP=17953;EAS_AF=0;AMR_AF=0.049;AFR_AF=0.0061;EUR_AF=0.0706;SAS_AF=0.0133;AA=C|||;VT=SNP
7	137197234	rs137879715	C	T	100	PASS	AC=29;AF=0.00579073;AN=5008;NS=2504;DP=18234;EAS_AF=0;AMR_AF=0.0072;AFR_AF=0.0015;EUR_AF=0.0099;SAS_AF=0.0123;AA=C|||;VT=SNP
7	137197402	rs7787693	T	C	100	PASS	AC=214;AF=0.0427316;AN=5008;NS=2504;DP=17281;EAS_AF=0;AMR_AF=0.0245;AFR_AF=0.0734;EUR_AF=0.0189;SAS_AF=0.0828;AA=T|||;VT=SNP
7	137197829	rs117746920	T	C	100	PASS	AC=34;AF=0.00678914;AN=5008;NS=2504;DP=18801;EAS_AF=0;AMR_AF=0.0202;AFR_AF=0;EUR_AF=0.0179;SAS_AF=0.002;AA=T|||;VT=SNP
7	137198092	rs10249241	T	G	100	PASS	AC=936;AF=0.186901;AN=5008;NS=2504;DP=18624;EAS_AF=0.0923;AMR_AF=0.17;AFR_AF=0.4297;EUR_AF=0.0288;SAS_AF=0.1309;AA=G|||;VT=SNP
7	137199692	rs10254089	T	C	100	PASS	AC=213;AF=0.0425319;AN=5008;NS=2504;DP=16478;EAS_AF=0;AMR_AF=0.0245;AFR_AF=0.0726;EUR_AF=0.0189;SAS_AF=0.0828;AA=C|||;VT=SNP
7	137200106	rs117450102	A	G	100	PASS	AC=34;AF=0.00678914;AN=5008;NS=2504;DP=19993;EAS_AF=0;AMR_AF=0.0202;AFR_AF=0;EUR_AF=0.0179;SAS_AF=0.002;AA=A|||;VT=SNP
7	137200235	rs34525125	A	G	100	PASS	AC=219;AF=0.04373;AN=5008;NS=2504;DP=17751;EAS_AF=0.001;AMR_AF=0.0461;AFR_AF=0.0635;EUR_AF=0.0437;SAS_AF=0.0593;AA=A|||;VT=SNP
7	137201164	rs28690097	T	C	100	PASS	AC=1424;AF=0.284345;AN=5008;NS=2504;DP=14625;EAS_AF=0.1161;AMR_AF=0.2421;AFR_AF=0.5802;EUR_AF=0.0865;SAS_AF=0.2914;AA=C|||;VT=SNP
7	137201235	rs117406055	C	T	100	PASS	AC=54;AF=0.0107827;AN=5008;NS=2504;DP=14549;EAS_AF=0;AMR_AF=0.0144;AFR_AF=0.0023;EUR_AF=0.0268;SAS_AF=0.0143;AA=C|||;VT=SNP
7	137201792	rs4412317	G	A	100	PASS	AC=1422;AF=0.283946;AN=5008;NS=2504;DP=14997;EAS_AF=0.1161;AMR_AF=0.2406;AFR_AF=0.5794;EUR_AF=0.0865;SAS_AF=0.2914;AA=A|||;VT=SNP
7	137203186	rs2049679	T	G	100	PASS	AC=211;AF=0.0421326;AN=5008;NS=2504;DP=19255;EAS_AF=0;AMR_AF=0.0245;AFR_AF=0.0719;EUR_AF=0.0189;SAS_AF=0.0818;AA=G|||;VT=SNP
7	137203467	rs6467709	C	T	100	PASS	AC=1383;AF=0.276158;AN=5008;NS=2504;DP=18233;EAS_AF=0.1161;AMR_AF=0.2305;AFR_AF=0.556;EUR_AF=0.0865;SAS_AF=0.2904;AA=T|||;VT=SNP
7	137203819	rs6467710	G	C	100	PASS	AC=482;AF=0.096246;AN=5008;NS=2504;DP=16984;EAS_AF=0.0923;AMR_AF=0.1513;AFR_AF=0.1377;EUR_AF=0.0219;SAS_AF=0.0818;AA=G|||;VT=SNP
7	137204338	rs75167958	T	C	100	PASS	AC=210;AF=0.0419329;AN=5008;NS=2504;DP=21646;EAS_AF=0;AMR_AF=0.0245;AFR_AF=0.0719;EUR_AF=0.0189;SAS_AF=0.0808;AA=T|||;VT=SNP
7	137204683	rs28653652	A	T	100	PASS	AC=900;AF=0.179712;AN=5008;NS=2504;DP=18979;EAS_AF=0.1151;AMR_AF=0.1758;AFR_AF=0.3321;EUR_AF=0.0358;SAS_AF=0.1912;AA=T|||;VT=SNP
7	137205717	rs28431025	C	T	100	PASS	AC=211;AF=0.0421326;AN=5008;NS=2504;DP=20061;EAS_AF=0;AMR_AF=0.0245;AFR_AF=0.0726;EUR_AF=0.0189;SAS_AF=0.0808;AA=C|||;VT=SNP
7	137205851	rs883222	G	A	100	PASS	AC=757;AF=0.151158;AN=5008;NS=2504;DP=18899;EAS_AF=0.1151;AMR_AF=0.1556;AFR_AF=0.3064;EUR_AF=0.0199;SAS_AF=0.1104;AA=G|||;VT=SNP
7	137210014	rs834093	T	C	100	PASS	AC=955;AF=0.190695;AN=5008;NS=2504;DP=20893;EAS_AF=0.1151;AMR_AF=0.1787;AFR_AF=0.3722;EUR_AF=0.0358;SAS_AF=0.1912;AA=C|||;VT=SNP
7	137210637	rs10262297	G	A	100	PASS	AC=197;AF=0.0393371;AN=5008;NS=2504;DP=16142;EAS_AF=0;AMR_AF=0.0245;AFR_AF=0.062;EUR_AF=0.0189;SAS_AF=0.0808;AA=g|||;VT=SNP
7	137211828	rs1997033	T	A	100	PASS	AC=1660;AF=0.33147;AN=5008;NS=2504;DP=20843;EAS_AF=0.6071;AMR_AF=0.3963;AFR_AF=0.1808;EUR_AF=0.2614;SAS_AF=0.2771;AA=T|||;VT=SNP
7	137212098	rs10263289	T	G	100	PASS	AC=261;AF=0.0521166;AN=5008;NS=2504;DP=17052;EAS_AF=0;AMR_AF=0.0288;AFR_AF=0.0726;EUR_AF=0.0258;SAS_AF=0.1217;AA=T|||;VT=SNP
7	137212261	rs117780624	T	A	100	PASS	AC=35;AF=0.00698882;AN=5008;NS=2504;DP=16777;EAS_AF=0;AMR_AF=0.0202;AFR_AF=0;EUR_AF=0.0179;SAS_AF=0.0031;AA=T|||;VT=SNP
7	137212361	rs117203329	T	G	100	PASS	AC=39;AF=0.00778754;AN=5008;NS=2504;DP=17509;EAS_AF=0;AMR_AF=0.0072;AFR_AF=0.0038;EUR_AF=0.0258;SAS_AF=0.0031;AA=T|||;VT=SNP
7	137212955	rs834088	T	C	100	PASS	AC=1413;AF=0.282149;AN=5008;NS=2504;DP=18196;EAS_AF=0.1161;AMR_AF=0.2363;AFR_AF=0.5673;EUR_AF=0.0895;SAS_AF=0.2986;AA=C|||;VT=SNP
7	137213974	rs74580073	C	T	100	PASS	AC=20;AF=0.00399361;AN=5008;NS=2504;DP=15713;EAS_AF=0;AMR_AF=0.0043;AFR_AF=0.0038;EUR_AF=0.008;SAS_AF=0.0041;AA=C|||;VT=SNP
7	137214100	rs183892003	C	T	100	PASS	AC=21;AF=0.00419329;AN=5008;NS=2504;DP=17036;EAS_AF=0;AMR_AF=0.0043;AFR_AF=0.0015;EUR_AF=0.0159;SAS_AF=0;AA=C|||;VT=SNP
7	137215159	rs834085	T	C	100	PASS	AC=4547;AF=0.907947;AN=5008;NS=2504;DP=20452;EAS_AF=0.7411;AMR_AF=0.9813;AFR_AF=0.9697;EUR_AF=0.9503;SAS_AF=0.9008;AA=C|||;VT=SNP
7	137217391	rs17169223	T	C	100	PASS	AC=262;AF=0.0523163;AN=5008;NS=2504;DP=14822;EAS_AF=0;AMR_AF=0.0303;AFR_AF=0.0734;EUR_AF=0.0258;SAS_AF=0.1207;AA=T|||;VT=SNP
7	137217660	rs71541358	T	C	100	PASS	AC=296;AF=0.0591054;AN=5008;NS=2504;DP=17125;EAS_AF=0.001;AMR_AF=0.0504;AFR_AF=0.112;EUR_AF=0.0447;SAS_AF=0.0685;AA=T|||;VT=SNP
7	137217909	rs834079	A	C	100	PASS	AC=1400;AF=0.279553;AN=5008;NS=2504;DP=13550;EAS_AF=0.1161;AMR_AF=0.2378;AFR_AF=0.5567;EUR_AF=0.0895;SAS_AF=0.2986;AA=C|||;VT=SNP
7	137218654	rs834075	C	T	100	PASS	AC=1396;AF=0.278754;AN=5008;NS=2504;DP=17107;EAS_AF=0.1161;AMR_AF=0.2363;AFR_AF=0.5567;EUR_AF=0.0895;SAS_AF=0.2955;AA=T|||;VT=SNP
7	137219055	rs6977097	T	C	100	PASS	AC=262;AF=0.0523163;AN=5008;NS=2504;DP=16263;EAS_AF=0;AMR_AF=0.0288;AFR_AF=0.0734;EUR_AF=0.0258;SAS_AF=0.1217;AA=T|||;VT=SNP
7	137219478	rs118170910	A	C	100	PASS	AC=113;AF=0.0225639;AN=5008;NS=2504;DP=14021;EAS_AF=0;AMR_AF=0.0202;AFR_AF=0;EUR_AF=0.0189;SAS_AF=0.0818;AA=A|||;VT=SNP
7	137220139	rs10237813	T	C	100	PASS	AC=213;AF=0.0425319;AN=5008;NS=2504;DP=13780;EAS_AF=0;AMR_AF=0.0245;AFR_AF=0.0734;EUR_AF=0.0189;SAS_AF=0.0818;AA=T|||;VT=SNP
7	137221292	rs834067	A	G	100	PASS	AC=1407;AF=0.28095;AN=5008;NS=2504;DP=18706;EAS_AF=0.1161;AMR_AF=0.2363;AFR_AF=0.5643;EUR_AF=0.0895;SAS_AF=0.2965;AA=G|||;VT=SNP
7	137222100	rs7778800	G	A	100	PASS	AC=213;AF=0.0425319;AN=5008;NS=2504;DP=20292;EAS_AF=0;AMR_AF=0.0245;AFR_AF=0.0734;EUR_AF=0.0189;SAS_AF=0.0818;AA=G|||;VT=SNP
7	137223771	rs116870434	G	A	100	PASS	AC=18;AF=0.00359425;AN=5008;NS=2504;DP=18492;EAS_AF=0;AMR_AF=0.0072;AFR_AF=0.0008;EUR_AF=0.0119;SAS_AF=0;AA=G|||;VT=SNP
7	137227140	rs11978861	A	T	100	PASS	AC=1174;AF=0.234425;AN=5008;NS=2504;DP=20458;EAS_AF=0.0139;AMR_AF=0.3271;AFR_AF=0.0371;EUR_AF=0.5855;SAS_AF=0.3016;AA=A|||;VT=SNP
7	137227544	rs834063	A	G	100	PASS	AC=793;AF=0.158347;AN=5008;NS=2504;DP=18702;EAS_AF=0.001;AMR_AF=0.0879;AFR_AF=0.3593;EUR_AF=0.0716;SAS_AF=0.1881;AA=A|||;VT=SNP
7	137229428	rs864434	G	T	100	PASS	AC=1020;AF=0.203674;AN=5008;NS=2504;DP=17503;EAS_AF=0.0903;AMR_AF=0.2161;AFR_AF=0.3941;EUR_AF=0.0746;SAS_AF=0.1871;AA=T|||;VT=SNP
7	137229734	rs834060	T	C	100	PASS	AC=1020;AF=0.203674;AN=5008;NS=2504;DP=20071;EAS_AF=0.0903;AMR_AF=0.2161;AFR_AF=0.3941;EUR_AF=0.0746;SAS_AF=0.1871;AA=t|||;VT=SNP
7	137229997	rs834059	G	A	100	PASS	AC=1449;AF=0.289337;AN=5008;NS=2504;DP=20762;EAS_AF=0.13;AMR_AF=0.2392;AFR_AF=0.5832;EUR_AF=0.0895;SAS_AF=0.2975;AA=A|||;VT=SNP
7	137230428	rs34517400	T	C	100	PASS	AC=81;AF=0.0161741;AN=5008;NS=2504;DP=21468;EAS_AF=0;AMR_AF=0.0072;AFR_AF=0.0227;EUR_AF=0.0139;SAS_AF=0.0327;AA=T|||;VT=SNP
7	137233348	rs188279815	G	A	100	PASS	AC=197;AF=0.0393371;AN=5008;NS=2504;DP=21181;EAS_AF=0;AMR_AF=0.0245;AFR_AF=0.0628;EUR_AF=0.0189;SAS_AF=0.0798;AA=G|||;VT=SNP
7	137233750	rs13229274	C	T	100	PASS	AC=1186;AF=0.236821;AN=5008;NS=2504;DP=15993;EAS_AF=0.0159;AMR_AF=0.3228;AFR_AF=0.0393;EUR_AF=0.5885;SAS_AF=0.3088;AA=C|||;VT=SNP
7	137234703	rs834053	G	A	100	PASS	AC=4473;AF=0.893171;AN=5008;NS=2504;DP=16614;EAS_AF=0.7331;AMR_AF=0.9697;AFR_AF=0.9334;EUR_AF=0.9364;SAS_AF=0.9049;AA=A|||;VT=SNP
7	137236400	rs116866527	G	T	100	PASS	AC=38;AF=0.00758786;AN=5008;NS=2504;DP=22996;EAS_AF=0;AMR_AF=0.0202;AFR_AF=0;EUR_AF=0.0179;SAS_AF=0.0061;AA=G|||;VT=SNP
7	137238622	rs1525048	A	T	100	PASS	AC=1420;AF=0.283546;AN=5008;NS=2504;DP=17379;EAS_AF=0.1131;AMR_AF=0.2378;AFR_AF=0.5787;EUR_AF=0.0875;SAS_AF=0.2945;AA=T|||;VT=SNP
7	137240229	rs117724244	G	A	100	PASS	AC=248;AF=0.0495208;AN=5008;NS=2504;DP=11989;EAS_AF=0;AMR_AF=0.0274;AFR_AF=0.0998;EUR_AF=0.0189;SAS_AF=0.0798;AA=G|||;VT=SNP
7	137240367	rs17372605	G	A	100	PASS	AC=334;AF=0.0666933;AN=5008;NS=2504;DP=14991;EAS_AF=0;AMR_AF=0.0317;AFR_AF=0.1339;EUR_AF=0.0258;SAS_AF=0.1115;AA=G|||;VT=SNP
7	137240557	rs117854651	G	A	100	PASS	AC=57;AF=0.0113818;AN=5008;NS=2504;DP=13679;EAS_AF=0;AMR_AF=0.0202;AFR_AF=0.0053;EUR_AF=0.0328;SAS_AF=0.0031;AA=G|||;VT=SNP
7	137241249	rs10236148	A	C	100	PASS	AC=197;AF=0.0393371;AN=5008;NS=2504;DP=15617;EAS_AF=0;AMR_AF=0.0245;AFR_AF=0.0628;EUR_AF=0.0189;SAS_AF=0.0798;AA=a|||;VT=SNP
7	137241511	rs1723108	T	C	100	PASS	AC=1140;AF=0.227636;AN=5008;NS=2504;DP=15711;EAS_AF=0.1121;AMR_AF=0.1873;AFR_AF=0.4796;EUR_AF=0.0447;SAS_AF=0.2229;AA=C|||;VT=SNP
7	137241832	rs117406264	C	G	100	PASS	AC=38;AF=0.00758786;AN=5008;NS=2504;DP=15408;EAS_AF=0;AMR_AF=0.0202;AFR_AF=0;EUR_AF=0.0179;SAS_AF=0.0061;AA=C|||;VT=SNP
7	137242228	rs147786818	A	G	100	PASS	AC=22;AF=0.00439297;AN=5008;NS=2504;DP=15947;EAS_AF=0;AMR_AF=0.0072;AFR_AF=0.0008;EUR_AF=0.0149;SAS_AF=0.001;AA=A|||;VT=SNP
7	137242460	rs141129498	G	A	100	PASS	AC=29;AF=0.00579073;AN=5008;NS=2504;DP=17100;EAS_AF=0;AMR_AF=0.0029;AFR_AF=0.003;EUR_AF=0.0209;SAS_AF=0.002;AA=G|||;VT=SNP
7	137244117	rs28572065	T	C	100	PASS	AC=248;AF=0.0495208;AN=5008;NS=2504;DP=13972;EAS_AF=0;AMR_AF=0.0274;AFR_AF=0.0998;EUR_AF=0.0189;SAS_AF=0.0798;AA=-|||;VT=SNP
7	137244478	rs149962941	T	C	100	PASS	AC=8;AF=0.00159744;AN=5008;NS=2504;DP=16262;EAS_AF=0;AMR_AF=0.0029;AFR_AF=0.0008;EUR_AF=0.005;SAS_AF=0;AA=T|||;VT=SNP
7	137245278	rs10276067	T	A	100	PASS	AC=373;AF=0.0744808;AN=5008;NS=2504;DP=18593;EAS_AF=0;AMR_AF=0.0317;AFR_AF=0.1604;EUR_AF=0.0258;SAS_AF=0.1155;AA=A|||;VT=SNP
7	137245417	rs10276225	T	C	100	PASS	AC=251;AF=0.0501198;AN=5008;NS=2504;DP=19087;EAS_AF=0;AMR_AF=0.0274;AFR_AF=0.1014;EUR_AF=0.0189;SAS_AF=0.0808;AA=T|||;VT=SNP
7	137245499	rs112391251	G	A	100	PASS	AC=17;AF=0.00339457;AN=5008;NS=2504;DP=18497;EAS_AF=0;AMR_AF=0.0043;AFR_AF=0.0008;EUR_AF=0.0119;SAS_AF=0.001;AA=G|||;VT=SNP
7	137246026	rs116846885	C	T	100	PASS	AC=28;AF=0.00559105;AN=5008;NS=2504;DP=20120;EAS_AF=0;AMR_AF=0.0072;AFR_AF=0.0008;EUR_AF=0.0209;SAS_AF=0.001;AA=C|||;VT=SNP
7	137246871	rs1632142	G	A	100	PASS	AC=1476;AF=0.294728;AN=5008;NS=2504;DP=17535;EAS_AF=0.1131;AMR_AF=0.2392;AFR_AF=0.6203;EUR_AF=0.0875;SAS_AF=0.2945;AA=A|||;VT=SNP
7	137247109	rs28559937	T	C	100	PASS	AC=249;AF=0.0497204;AN=5008;NS=2504;DP=16711;EAS_AF=0;AMR_AF=0.0274;AFR_AF=0.1006;EUR_AF=0.0189;SAS_AF=0.0798;AA=T|||;VT=SNP
7	137247711	rs184662663	G	A	100	PASS	AC=61;AF=0.0121805;AN=5008;NS=2504;DP=14156;EAS_AF=0.001;AMR_AF=0.0086;AFR_AF=0.0008;EUR_AF=0.0159;SAS_AF=0.0378;AA=G|||;VT=SNP
7	137249389	rs28561942	T	G	100	PASS	AC=249;AF=0.0497204;AN=5008;NS=2504;DP=15205;EAS_AF=0;AMR_AF=0.0274;AFR_AF=0.1006;EUR_AF=0.0189;SAS_AF=0.0798;AA=T|||;VT=SNP
7	137249576	rs28695936	G	A	100	PASS	AC=249;AF=0.0497204;AN=5008;NS=2504;DP=13490;EAS_AF=0;AMR_AF=0.0274;AFR_AF=0.1006;EUR_AF=0.0189;SAS_AF=0.0798;AA=G|||;VT=SNP
7	137250085	rs79286254	A	T	100	PASS	AC=59;AF=0.0117812;AN=5008;NS=2504;DP=12946;EAS_AF=0.001;AMR_AF=0.0101;AFR_AF=0;EUR_AF=0.0139;SAS_AF=0.0378;AA=A|||;VT=SNP
7	137251083	rs17169273	A	T	100	PASS	AC=558;AF=0.111422;AN=5008;NS=2504;DP=16681;EAS_AF=0.001;AMR_AF=0.0735;AFR_AF=0.1997;EUR_AF=0.0666;SAS_AF=0.1789;AA=A|||;VT=SNP
7	137251879	rs2691998	G	A	100	PASS	AC=658;AF=0.13139;AN=5008;NS=2504;DP=13870;EAS_AF=0.001;AMR_AF=0.0778;AFR_AF=0.2731;EUR_AF=0.0666;SAS_AF=0.1789;AA=G|||;VT=SNP
7	137252408	rs1728453	C	T	100	PASS	AC=1053;AF=0.210264;AN=5008;NS=2504;DP=16019;EAS_AF=0.0238;AMR_AF=0.0994;AFR_AF=0.4561;EUR_AF=0.0815;SAS_AF=0.2812;AA=C|||;VT=SNP
7	137252528	rs10267688	C	A	100	PASS	AC=958;AF=0.191294;AN=5008;NS=2504;DP=15198;EAS_AF=0.0248;AMR_AF=0.0951;AFR_AF=0.3835;EUR_AF=0.0815;SAS_AF=0.2843;AA=A|||;VT=SNP
7	137252915	rs1627230	A	G	100	PASS	AC=1413;AF=0.282149;AN=5008;NS=2504;DP=17546;EAS_AF=0.1141;AMR_AF=0.2334;AFR_AF=0.5772;EUR_AF=0.0855;SAS_AF=0.2935;AA=G|||;VT=SNP
7	137253082	rs17169278	G	A	100	PASS	AC=556;AF=0.111022;AN=5008;NS=2504;DP=19979;EAS_AF=0.001;AMR_AF=0.0735;AFR_AF=0.1967;EUR_AF=0.0666;SAS_AF=0.181;AA=G|||;VT=SNP
7	137253171	rs28656777	T	A	100	PASS	AC=468;AF=0.0934505;AN=5008;NS=2504;DP=17240;EAS_AF=0.001;AMR_AF=0.0677;AFR_AF=0.1664;EUR_AF=0.0577;SAS_AF=0.1452;AA=T|||;VT=SNP
7	137253677	rs191258638	C	A	100	PASS	AC=435;AF=0.086861;AN=5008;NS=2504;DP=16416;EAS_AF=0.001;AMR_AF=0.0648;AFR_AF=0.1422;EUR_AF=0.0577;SAS_AF=0.1462;AA=C|||;VT=SNP
7	137253784	rs7784757	G	A	100	PASS	AC=553;AF=0.110423;AN=5008;NS=2504;DP=16969;EAS_AF=0.001;AMR_AF=0.0749;AFR_AF=0.1974;EUR_AF=0.0666;SAS_AF=0.1759;AA=G|||;VT=SNP
7	137254002	rs1646403	T	C	100	PASS	AC=1368;AF=0.273163;AN=5008;NS=2504;DP=18154;EAS_AF=0.1141;AMR_AF=0.2291;AFR_AF=0.5461;EUR_AF=0.0855;SAS_AF=0.2924;AA=C|||;VT=SNP
7	137254056	rs117238291	C	T	100	PASS	AC=18;AF=0.00359425;AN=5008;NS=2504;DP=20355;EAS_AF=0.001;AMR_AF=0.0029;AFR_AF=0.0015;EUR_AF=0.0129;SAS_AF=0;AA=C|||;VT=SNP
7	137254343	rs1728451	T	C	100	PASS	AC=1326;AF=0.264776;AN=5008;NS=2504;DP=12617;EAS_AF=0.1141;AMR_AF=0.2291;AFR_AF=0.5166;EUR_AF=0.0855;SAS_AF=0.2894;AA=T|||;VT=SNP
7	137254367	rs13241720	C	T	100	PASS	AC=430;AF=0.0858626;AN=5008;NS=2504;DP=12968;EAS_AF=0.001;AMR_AF=0.0648;AFR_AF=0.1407;EUR_AF=0.0577;SAS_AF=0.1431;AA=c|||;VT=SNP
7	137254821	rs1728450	G	A	100	PASS	AC=1032;AF=0.20607;AN=5008;NS=2504;DP=17429;EAS_AF=0.0238;AMR_AF=0.085;AFR_AF=0.4546;EUR_AF=0.0775;SAS_AF=0.2761;AA=A|||;VT=SNP
7	137255317	rs10280229	G	C	100	PASS	AC=845;AF=0.16873;AN=5008;NS=2504;DP=16559;EAS_AF=0.0238;AMR_AF=0.0749;AFR_AF=0.3502;EUR_AF=0.0686;SAS_AF=0.2423;AA=G|||;VT=SNP
7	137255333	rs834447	A	G	100	PASS	AC=1053;AF=0.210264;AN=5008;NS=2504;DP=16151;EAS_AF=0.0238;AMR_AF=0.0994;AFR_AF=0.4546;EUR_AF=0.0825;SAS_AF=0.2822;AA=G|||;VT=SNP
7	137255905	rs834446	C	T	100	PASS	AC=1034;AF=0.20647;AN=5008;NS=2504;DP=17736;EAS_AF=0.0238;AMR_AF=0.085;AFR_AF=0.4546;EUR_AF=0.0775;SAS_AF=0.2781;AA=T|||;VT=SNP;EX_TARGET
7	137255996	rs863082	A	T	100	PASS	AC=1036;AF=0.206869;AN=5008;NS=2504;DP=18822;EAS_AF=0.0238;AMR_AF=0.085;AFR_AF=0.4561;EUR_AF=0.0775;SAS_AF=0.2781;AA=T|||;VT=SNP;EX_TARGET
7	137256176	rs834445	G	A	100	PASS	AC=1340;AF=0.267572;AN=5008;NS=2504;DP=20132;EAS_AF=0.1131;AMR_AF=0.2147;AFR_AF=0.5461;EUR_AF=0.0815;SAS_AF=0.2791;AA=A|||;VT=SNP
7	137256279	rs834444	C	T	100	PASS	AC=1034;AF=0.20647;AN=5008;NS=2504;DP=20681;EAS_AF=0.0238;AMR_AF=0.085;AFR_AF=0.4546;EUR_AF=0.0775;SAS_AF=0.2781;AA=T|||;VT=SNP
7	137256540	rs834443	G	A	100	PASS	AC=1033;AF=0.20627;AN=5008;NS=2504;DP=18591;EAS_AF=0.0238;AMR_AF=0.085;AFR_AF=0.4539;EUR_AF=0.0775;SAS_AF=0.2781;AA=A|||;VT=SNP
7	137258440	rs834442	T	C	100	PASS	AC=1216;AF=0.242812;AN=5008;NS=2504;DP=17980;EAS_AF=0.1121;AMR_AF=0.1945;AFR_AF=0.5166;EUR_AF=0.0487;SAS_AF=0.2413;AA=C|||;VT=SNP
7	137258446	rs834441	T	C	100	PASS	AC=1216;AF=0.242812;AN=5008;NS=2504;DP=18075;EAS_AF=0.1121;AMR_AF=0.1945;AFR_AF=0.5166;EUR_AF=0.0487;SAS_AF=0.2413;AA=C|||;VT=SNP
7	137259346	rs834439	G	T	100	PASS	AC=942;AF=0.188099;AN=5008;NS=2504;DP=15301;EAS_AF=0.0228;AMR_AF=0.0648;AFR_AF=0.4546;EUR_AF=0.0457;SAS_AF=0.2321;AA=T|||;VT=SNP
7	137260004	rs834438	C	T	100	PASS	AC=953;AF=0.190296;AN=5008;NS=2504;DP=19062;EAS_AF=0.0238;AMR_AF=0.0648;AFR_AF=0.4561;EUR_AF=0.0447;SAS_AF=0.2413;AA=T|||;VT=SNP
7	137260231	rs834437	T	C	100	PASS	AC=1317;AF=0.262979;AN=5008;NS=2504;DP=18301;EAS_AF=0.1131;AMR_AF=0.2147;AFR_AF=0.5219;EUR_AF=0.0815;SAS_AF=0.2883;AA=C|||;VT=SNP
7	137260639	rs834436	C	T	100	PASS	AC=1310;AF=0.261581;AN=5008;NS=2504;DP=15692;EAS_AF=0.1131;AMR_AF=0.2147;AFR_AF=0.5174;EUR_AF=0.0815;SAS_AF=0.2873;AA=C|||;VT=SNP
7	137260677	rs834435	A	C	100	PASS	AC=1312;AF=0.261981;AN=5008;NS=2504;DP=15617;EAS_AF=0.1131;AMR_AF=0.2147;AFR_AF=0.5182;EUR_AF=0.0815;SAS_AF=0.2883;AA=A|||;VT=SNP
7	137260966	rs10261216	T	A	100	PASS	AC=508;AF=0.101438;AN=5008;NS=2504;DP=12988;EAS_AF=0.001;AMR_AF=0.0562;AFR_AF=0.1755;EUR_AF=0.0626;SAS_AF=0.1769;AA=T|||;VT=SNP
7	137261503	rs834433	T	C	100	PASS	AC=1370;AF=0.273562;AN=5008;NS=2504;DP=18598;EAS_AF=0.1141;AMR_AF=0.232;AFR_AF=0.5454;EUR_AF=0.0855;SAS_AF=0.2935;AA=C|||;VT=SNP
7	137261753	rs834432	T	C	100	PASS	AC=1347;AF=0.26897;AN=5008;NS=2504;DP=18934;EAS_AF=0.1141;AMR_AF=0.232;AFR_AF=0.528;EUR_AF=0.0855;SAS_AF=0.2935;AA=T|||;VT=SNP
7	137261899	rs77261098	G	T	100	PASS	AC=28;AF=0.00559105;AN=5008;NS=2504;DP=18926;EAS_AF=0;AMR_AF=0.0072;AFR_AF=0.0008;EUR_AF=0.0209;SAS_AF=0.001;AA=G|||;VT=SNP
7	137261940	rs834431	T	G	100	PASS	AC=1376;AF=0.27476;AN=5008;NS=2504;DP=18567;EAS_AF=0.1141;AMR_AF=0.232;AFR_AF=0.5484;EUR_AF=0.0865;SAS_AF=0.2945;AA=G|||;VT=SNP;EX_TARGET
7	137262446	rs149183562	C	T	100	PASS	AC=28;AF=0.00559105;AN=5008;NS=2504;DP=19679;EAS_AF=0;AMR_AF=0.0072;AFR_AF=0.0008;EUR_AF=0.0209;SAS_AF=0.001;AA=c|||;VT=SNP
7	137262756	rs74606992	A	T	100	PASS	AC=19;AF=0.00379393;AN=5008;NS=2504;DP=18752;EAS_AF=0;AMR_AF=0.0058;AFR_AF=0;EUR_AF=0.0119;SAS_AF=0.0031;AA=A|||;VT=SNP
7	137262814	rs10270097	C	A	100	PASS	AC=511;AF=0.102037;AN=5008;NS=2504;DP=18750;EAS_AF=0.001;AMR_AF=0.0677;AFR_AF=0.2005;EUR_AF=0.0567;SAS_AF=0.1442;AA=C|||;VT=SNP
7	137262848	rs10226880	T	C	100	PASS	AC=727;AF=0.145168;AN=5008;NS=2504;DP=19052;EAS_AF=0.0903;AMR_AF=0.1988;AFR_AF=0.2216;EUR_AF=0.0616;SAS_AF=0.1462;AA=T|||;VT=SNP
7	137263481	rs834100	C	T	100	PASS	AC=589;AF=0.117612;AN=5008;NS=2504;DP=18479;EAS_AF=0.0238;AMR_AF=0.0331;AFR_AF=0.2837;EUR_AF=0.0249;SAS_AF=0.1452;AA=T|||;VT=SNP
7	137263544	rs834099	T	C	100	PASS	AC=762;AF=0.152157;AN=5008;NS=2504;DP=18156;EAS_AF=0.0238;AMR_AF=0.0605;AFR_AF=0.3563;EUR_AF=0.0378;SAS_AF=0.1912;AA=T|||;VT=SNP
7	137264814	rs28513274	G	A	100	PASS	AC=462;AF=0.0922524;AN=5008;NS=2504;DP=17391;EAS_AF=0.002;AMR_AF=0.0504;AFR_AF=0.2141;EUR_AF=0.0408;SAS_AF=0.1033;AA=G|||;VT=SNP
7	137266081	rs117565264	C	T	100	PASS	AC=51;AF=0.0101837;AN=5008;NS=2504;DP=18850;EAS_AF=0;AMR_AF=0.0274;AFR_AF=0.0015;EUR_AF=0.0298;SAS_AF=0;AA=C|||;VT=SNP
7	137267554	rs17262773	C	T	100	PASS	AC=57;AF=0.0113818;AN=5008;NS=2504;DP=18166;EAS_AF=0;AMR_AF=0.0216;AFR_AF=0.0015;EUR_AF=0.0268;SAS_AF=0.0133;AA=C|||;VT=SNP
7	137267714	rs77534817	G	T	100	PASS	AC=18;AF=0.00359425;AN=5008;NS=2504;DP=19160;EAS_AF=0;AMR_AF=0.0058;AFR_AF=0;EUR_AF=0.0119;SAS_AF=0.002;AA=G|||;VT=SNP
7	137267808	rs706558	C	T	100	PASS	AC=4985;AF=0.995407;AN=5008;NS=2504;DP=19316;EAS_AF=1;AMR_AF=0.9942;AFR_AF=1;EUR_AF=0.9811;SAS_AF=1;AA=T|||;VT=SNP
7	137267964	rs62490467	T	G	100	PASS	AC=19;AF=0.00379393;AN=5008;NS=2504;DP=19050;EAS_AF=0;AMR_AF=0.0072;AFR_AF=0.0015;EUR_AF=0.0099;SAS_AF=0.002;AA=T|||;VT=SNP
7	137268564	rs17169310	G	C	100	PASS	AC=19;AF=0.00379393;AN=5008;NS=2504;DP=15837;EAS_AF=0;AMR_AF=0.0072;AFR_AF=0.0015;EUR_AF=0.0099;SAS_AF=0.002;AA=G|||;VT=SNP
7	137271048	rs71541360	C	G	100	PASS	AC=695;AF=0.138778;AN=5008;NS=2504;DP=16049;EAS_AF=0.003;AMR_AF=0.0836;AFR_AF=0.2791;EUR_AF=0.0805;SAS_AF=0.1881;AA=C|||;VT=SNP
7	137271152	rs74760720	G	A	100	PASS	AC=38;AF=0.00758786;AN=5008;NS=2504;DP=16153;EAS_AF=0;AMR_AF=0.0115;AFR_AF=0.0015;EUR_AF=0.0229;SAS_AF=0.0051;AA=G|||;VT=SNP
7	137272225	rs697596	C	A	100	PASS	AC=591;AF=0.118011;AN=5008;NS=2504;DP=18116;EAS_AF=0.0228;AMR_AF=0.0331;AFR_AF=0.2844;EUR_AF=0.0268;SAS_AF=0.1452;AA=A|||;VT=SNP
7	137272621	rs7456122	T	C	100	PASS	AC=567;AF=0.113219;AN=5008;NS=2504;DP=17341;EAS_AF=0.004;AMR_AF=0.0807;AFR_AF=0.2186;EUR_AF=0.0716;SAS_AF=0.1493;AA=T|||;VT=SNP
7	137272754	rs74851450	T	C	100	PASS	AC=568;AF=0.113419;AN=5008;NS=2504;DP=16943;EAS_AF=0.003;AMR_AF=0.0807;AFR_AF=0.2201;EUR_AF=0.0716;SAS_AF=0.1493;AA=T|||;VT=SNP
7	137273512	rs7807128	G	A	100	PASS	AC=225;AF=0.0449281;AN=5008;NS=2504;DP=17083;EAS_AF=0.003;AMR_AF=0.0288;AFR_AF=0.0809;EUR_AF=0.0189;SAS_AF=0.0777;AA=g|||;VT=SNP
7	137274705	rs17169321	A	C	100	PASS	AC=257;AF=0.0513179;AN=5008;NS=2504;DP=19183;EAS_AF=0.1369;AMR_AF=0.0187;AFR_AF=0.0038;EUR_AF=0.0408;SAS_AF=0.0613;AA=A|||;VT=SNP
7	137275054	rs706560	T	G	100	PASS	AC=653;AF=0.130391;AN=5008;NS=2504;DP=17450;EAS_AF=0.0238;AMR_AF=0.0346;AFR_AF=0.3275;EUR_AF=0.0258;SAS_AF=0.1493;AA=G|||;VT=SNP
7	137276670	rs706562	G	C	100	PASS	AC=1111;AF=0.221845;AN=5008;NS=2504;DP=18818;EAS_AF=0.0248;AMR_AF=0.0807;AFR_AF=0.5439;EUR_AF=0.0596;SAS_AF=0.2566;AA=C|||;VT=SNP
7	137278924	rs10081292	C	A	100	PASS	AC=488;AF=0.0974441;AN=5008;NS=2504;DP=16232;EAS_AF=0.003;AMR_AF=0.0735;AFR_AF=0.1672;EUR_AF=0.0676;SAS_AF=0.1483;AA=C|||;VT=SNP
7	137279406	rs139804693	A	C	100	PASS	AC=38;AF=0.00758786;AN=5008;NS=2504;DP=16034;EAS_AF=0;AMR_AF=0.013;AFR_AF=0;EUR_AF=0.0209;SAS_AF=0.0082;AA=A|||;VT=SNP
7	137281800	rs62490468	G	A	100	PASS	AC=74;AF=0.0147764;AN=5008;NS=2504;DP=18642;EAS_AF=0;AMR_AF=0.0043;AFR_AF=0;EUR_AF=0.0119;SAS_AF=0.0603;AA=g|||;VT=SNP
7	137282073	rs28457245	T	C	100	PASS	AC=224;AF=0.0447284;AN=5008;NS=2504;DP=17599;EAS_AF=0;AMR_AF=0.0288;AFR_AF=0.0809;EUR_AF=0.0189;SAS_AF=0.0798;AA=T|||;VT=SNP
7	137283212	rs706567	T	C	100	PASS	AC=888;AF=0.177316;AN=5008;NS=2504;DP=17727;EAS_AF=0.0258;AMR_AF=0.0807;AFR_AF=0.4024;EUR_AF=0.0557;SAS_AF=0.2229;AA=C|||;VT=SNP
7	137284138	rs6966683	C	T	100	PASS	AC=410;AF=0.081869;AN=5008;NS=2504;DP=18455;EAS_AF=0.005;AMR_AF=0.0576;AFR_AF=0.1687;EUR_AF=0.0388;SAS_AF=0.1053;AA=C|||;VT=SNP
7	137284359	rs6949094	T	C	100	PASS	AC=426;AF=0.0850639;AN=5008;NS=2504;DP=20638;EAS_AF=0.002;AMR_AF=0.0605;AFR_AF=0.177;EUR_AF=0.0447;SAS_AF=0.1053;AA=T|||;VT=SNP
7	137284480	rs706568	T	A	100	PASS	AC=1124;AF=0.224441;AN=5008;NS=2504;DP=18178;EAS_AF=0.0258;AMR_AF=0.098;AFR_AF=0.5439;EUR_AF=0.0716;SAS_AF=0.2444;AA=A|||;VT=SNP
7	137284511	rs17263177	A	C	100	PASS	AC=36;AF=0.0071885;AN=5008;NS=2504;DP=17292;EAS_AF=0;AMR_AF=0.0101;AFR_AF=0.0008;EUR_AF=0.0258;SAS_AF=0.002;AA=A|||;VT=SNP
7	137284709	rs62490469	T	G	100	PASS	AC=76;AF=0.0151757;AN=5008;NS=2504;DP=17053;EAS_AF=0;AMR_AF=0.0043;AFR_AF=0;EUR_AF=0.0129;SAS_AF=0.0613;AA=T|||;VT=SNP
7	137286102	rs117689512	T	C	100	PASS	AC=53;AF=0.0105831;AN=5008;NS=2504;DP=20592;EAS_AF=0;AMR_AF=0.0115;AFR_AF=0.0038;EUR_AF=0.0328;SAS_AF=0.0072;AA=T|||;VT=SNP
7	137287454	rs117922725	G	T	100	PASS	AC=15;AF=0.00299521;AN=5008;NS=2504;DP=16866;EAS_AF=0;AMR_AF=0.0014;AFR_AF=0;EUR_AF=0.0129;SAS_AF=0.001;AA=G|||;VT=SNP
7	137298910	rs706578	G	A	100	PASS	AC=3148;AF=0.628594;AN=5008;NS=2504;DP=17562;EAS_AF=0.5427;AMR_AF=0.4164;AFR_AF=0.9728;EUR_AF=0.4364;SAS_AF=0.6002;AA=A|||;VT=SNP
7	137304041	rs74731312	T	G	100	PASS	AC=30;AF=0.00599042;AN=5008;NS=2504;DP=20886;EAS_AF=0.001;AMR_AF=0.0115;AFR_AF=0;EUR_AF=0.0119;SAS_AF=0.0092;AA=T|||;VT=SNP
7	137305282	rs6946790	C	T	100	PASS	AC=79;AF=0.0157748;AN=5008;NS=2504;DP=18856;EAS_AF=0;AMR_AF=0.013;AFR_AF=0.003;EUR_AF=0.0268;SAS_AF=0.0399;AA=C|||;VT=SNP
7	137306819	rs367940051	A	T	100	PASS	AC=25;AF=0.00499201;AN=5008;NS=2504;DP=21104;EAS_AF=0;AMR_AF=0.0101;AFR_AF=0;EUR_AF=0.0129;SAS_AF=0.0051;AA=A|||;VT=SNP
7	137311923	rs73152508	T	A	100	PASS	AC=48;AF=0.00958466;AN=5008;NS=2504;DP=17545;EAS_AF=0;AMR_AF=0.0159;AFR_AF=0.0008;EUR_AF=0.0268;SAS_AF=0.0092;AA=T|||;VT=SNP
7	137314966	rs860640	C	T	100	PASS	AC=122;AF=0.024361;AN=5008;NS=2504;DP=15872;EAS_AF=0;AMR_AF=0.0346;AFR_AF=0.0219;EUR_AF=0.0547;SAS_AF=0.0143;AA=C|||;VT=SNP
7	137317338	rs139339254	C	T	100	PASS	AC=59;AF=0.0117812;AN=5008;NS=2504;DP=17327;EAS_AF=0;AMR_AF=0.0216;AFR_AF=0.0008;EUR_AF=0.0338;SAS_AF=0.0092;AA=C|||;VT=SNP
7	137317401	rs834425	G	A	100	PASS	AC=4899;AF=0.978235;AN=5008;NS=2504;DP=17269;EAS_AF=1;AMR_AF=0.9625;AFR_AF=0.997;EUR_AF=0.9254;SAS_AF=0.9959;AA=g|||;VT=SNP
7	137319161	rs145511634	G	A	100	PASS	AC=59;AF=0.0117812;AN=5008;NS=2504;DP=20749;EAS_AF=0;AMR_AF=0.0216;AFR_AF=0.0008;EUR_AF=0.0338;SAS_AF=0.0092;AA=G|||;VT=SNP
7	137319162	rs62490472	C	T	100	PASS	AC=43;AF=0.00858626;AN=5008;NS=2504;DP=20771;EAS_AF=0.001;AMR_AF=0.0159;AFR_AF=0.0023;EUR_AF=0.0169;SAS_AF=0.0112;AA=C|||;VT=SNP
7	137321085	rs77875470	C	G	100	PASS	AC=51;AF=0.0101837;AN=5008;NS=2504;DP=20114;EAS_AF=0;AMR_AF=0.0101;AFR_AF=0.0008;EUR_AF=0.0129;SAS_AF=0.0307;AA=C|||;VT=SNP
7	137322018	rs706579	G	A	100	PASS	AC=191;AF=0.038139;AN=5008;NS=2504;DP=19642;EAS_AF=0;AMR_AF=0.0216;AFR_AF=0.1195;EUR_AF=0.0139;SAS_AF=0.0041;AA=G|||;VT=SNP
7	137322581	rs182710927	C	A	100	PASS	AC=23;AF=0.00459265;AN=5008;NS=2504;DP=17523;EAS_AF=0;AMR_AF=0.0072;AFR_AF=0.0008;EUR_AF=0.0139;SAS_AF=0.0031;AA=C|||;VT=SNP
7	137324578	rs149726717	T	C	100	PASS	AC=63;AF=0.0125799;AN=5008;NS=2504;DP=15971;EAS_AF=0;AMR_AF=0.0115;AFR_AF=0.0008;EUR_AF=0.0278;SAS_AF=0.0266;AA=T|||;VT=SNP
7	137331446	rs56203088	A	G	100	PASS	AC=44;AF=0.00878594;AN=5008;NS=2504;DP=20168;EAS_AF=0;AMR_AF=0.0259;AFR_AF=0;EUR_AF=0.0189;SAS_AF=0.0072;AA=A|||;VT=SNP
7	137332959	rs270891	G	T	100	PASS	AC=2997;AF=0.598442;AN=5008;NS=2504;DP=22104;EAS_AF=0.4504;AMR_AF=0.5058;AFR_AF=0.969;EUR_AF=0.3588;SAS_AF=0.5624;AA=T|||;VT=SNP
7	137335270	rs71541363	G	T	100	PASS	AC=70;AF=0.0139776;AN=5008;NS=2504;DP=19308;EAS_AF=0;AMR_AF=0.0072;AFR_AF=0.0234;EUR_AF=0.0328;SAS_AF=0.001;AA=G|||;VT=SNP
7	137335289	rs117016767	T	G	100	PASS	AC=58;AF=0.0115815;AN=5008;NS=2504;DP=18764;EAS_AF=0;AMR_AF=0.0202;AFR_AF=0.0008;EUR_AF=0.0338;SAS_AF=0.0092;AA=T|||;VT=SNP
7	137339786	rs74890512	T	C	100	PASS	AC=60;AF=0.0119808;AN=5008;NS=2504;DP=15713;EAS_AF=0;AMR_AF=0.0245;AFR_AF=0.0008;EUR_AF=0.0348;SAS_AF=0.0072;AA=T|||;VT=SNP
7	137340724	rs146166303	T	C	100	PASS	AC=44;AF=0.00878594;AN=5008;NS=2504;DP=19531;EAS_AF=0.001;AMR_AF=0.0115;AFR_AF=0.0038;EUR_AF=0.0119;SAS_AF=0.0184;AA=T|||;VT=SNP
7	137342790	rs76980225	G	A	100	PASS	AC=40;AF=0.00798722;AN=5008;NS=2504;DP=21733;EAS_AF=0;AMR_AF=0.0072;AFR_AF=0.0008;EUR_AF=0.0179;SAS_AF=0.0164;AA=G|||;VT=SNP
7	137344603	rs10255234	C	T	100	PASS	AC=1836;AF=0.366613;AN=5008;NS=2504;DP=16122;EAS_AF=0.2748;AMR_AF=0.2622;AFR_AF=0.7837;EUR_AF=0.0875;SAS_AF=0.2587;AA=T|||;VT=SNP
7	137345782	rs117069492	C	T	100	PASS	AC=27;AF=0.00539137;AN=5008;NS=2504;DP=20813;EAS_AF=0;AMR_AF=0.0159;AFR_AF=0;EUR_AF=0.0149;SAS_AF=0.001;AA=C|||;VT=SNP
7	137348681	rs139961705	G	A	100	PASS	AC=21;AF=0.00419329;AN=5008;NS=2504;DP=17210;EAS_AF=0;AMR_AF=0.0072;AFR_AF=0.0038;EUR_AF=0.007;SAS_AF=0.0041;AA=G|||;VT=SNP
7	137349034	rs149905230	G	A	100	PASS	AC=129;AF=0.0257588;AN=5008;NS=2504;DP=14855;EAS_AF=0;AMR_AF=0.049;AFR_AF=0.003;EUR_AF=0.0557;SAS_AF=0.0358;AA=g|||;VT=SNP
7	137350016	rs117684193	G	A	100	PASS	AC=43;AF=0.00858626;AN=5008;NS=2504;DP=20800;EAS_AF=0;AMR_AF=0.0216;AFR_AF=0.0015;EUR_AF=0.0209;SAS_AF=0.0051;AA=G|||;VT=SNP
7	137352538	rs142611388	A	T	100	PASS	AC=16;AF=0.00319489;AN=5008;NS=2504;DP=20609;EAS_AF=0;AMR_AF=0.0058;AFR_AF=0;EUR_AF=0.0099;SAS_AF=0.002;AA=A|||;VT=SNP
7	137352623	rs55677286	T	C	100	PASS	AC=59;AF=0.0117812;AN=5008;NS=2504;DP=19601;EAS_AF=0;AMR_AF=0.0259;AFR_AF=0;EUR_AF=0.0408;SAS_AF=0;AA=T|||;VT=SNP
7	137352806	rs270905	C	G	100	PASS	AC=91;AF=0.0181709;AN=5008;NS=2504;DP=22592;EAS_AF=0;AMR_AF=0.0202;AFR_AF=0.0197;EUR_AF=0.0477;SAS_AF=0.0031;AA=C|||;VT=SNP
7	137354445	rs75502328	C	T	100	PASS	AC=43;AF=0.00858626;AN=5008;NS=2504;DP=20722;EAS_AF=0;AMR_AF=0.0216;AFR_AF=0.0015;EUR_AF=0.0209;SAS_AF=0.0051;AA=C|||;VT=SNP
7	137356651	rs270904	C	T	100	PASS	AC=1993;AF=0.397963;AN=5008;NS=2504;DP=23119;EAS_AF=0.4097;AMR_AF=0.4207;AFR_AF=0.4138;EUR_AF=0.2982;SAS_AF=0.4509;AA=C|||;VT=SNP
7	137357802	rs270903	A	C	100	PASS	AC=92;AF=0.0183706;AN=5008;NS=2504;DP=17261;EAS_AF=0;AMR_AF=0.0202;AFR_AF=0.0212;EUR_AF=0.0467;SAS_AF=0.0031;AA=A|||;VT=SNP
7	137357826	rs270902	C	A	100	PASS	AC=1769;AF=0.353235;AN=5008;NS=2504;DP=17421;EAS_AF=0.4137;AMR_AF=0.4063;AFR_AF=0.2436;EUR_AF=0.2992;SAS_AF=0.4571;AA=C|||;VT=SNP
7	137357845	rs270901	C	G	100	PASS	AC=2681;AF=0.535343;AN=5008;NS=2504;DP=17939;EAS_AF=0.4425;AMR_AF=0.4553;AFR_AF=0.8321;EUR_AF=0.3082;SAS_AF=0.5204;AA=G|||;VT=SNP
7	137359961	rs270900	G	T	100	PASS	AC=2187;AF=0.436701;AN=5008;NS=2504;DP=16623;EAS_AF=0.4107;AMR_AF=0.4337;AFR_AF=0.5363;EUR_AF=0.3042;SAS_AF=0.4673;AA=G|||;VT=SNP
7	137360167	rs1622443	A	G	100	PASS	AC=2194;AF=0.438099;AN=5008;NS=2504;DP=17155;EAS_AF=0.4147;AMR_AF=0.4337;AFR_AF=0.5454;EUR_AF=0.3052;SAS_AF=0.4571;AA=A|||;VT=SNP
7	137360168	rs1723069	T	C	100	PASS	AC=2578;AF=0.514776;AN=5008;NS=2504;DP=17296;EAS_AF=0.4425;AMR_AF=0.4553;AFR_AF=0.7496;EUR_AF=0.3131;SAS_AF=0.5215;AA=C|||;VT=SNP
7	137360576	rs270899	A	G	100	PASS	AC=2581;AF=0.515375;AN=5008;NS=2504;DP=17973;EAS_AF=0.4405;AMR_AF=0.4568;AFR_AF=0.7534;EUR_AF=0.3121;SAS_AF=0.5215;AA=G|||;VT=SNP
7	137362637	rs270898	G	A	100	PASS	AC=2839;AF=0.566893;AN=5008;NS=2504;DP=16973;EAS_AF=0.4355;AMR_AF=0.4654;AFR_AF=0.9357;EUR_AF=0.3052;SAS_AF=0.545;AA=A|||;VT=SNP
7	137363062	rs79937540	T	A	100	PASS	AC=28;AF=0.00559105;AN=5008;NS=2504;DP=19857;EAS_AF=0;AMR_AF=0.0101;AFR_AF=0;EUR_AF=0.0169;SAS_AF=0.0041;AA=T|||;VT=SNP
7	137364307	rs112558836	C	T	100	PASS	AC=38;AF=0.00758786;AN=5008;NS=2504;DP=16387;EAS_AF=0;AMR_AF=0.0058;AFR_AF=0.0023;EUR_AF=0.0308;SAS_AF=0;AA=C|||;VT=SNP
7	137364486	rs270897	C	T	100	PASS	AC=2401;AF=0.479433;AN=5008;NS=2504;DP=14730;EAS_AF=0.378;AMR_AF=0.4568;AFR_AF=0.6755;EUR_AF=0.3111;SAS_AF=0.5082;AA=C|||;VT=SNP
7	137366467	rs270896	C	T	100	PASS	AC=2786;AF=0.55631;AN=5008;NS=2504;DP=19293;EAS_AF=0.4067;AMR_AF=0.4755;AFR_AF=0.9289;EUR_AF=0.3101;SAS_AF=0.5174;AA=T|||;VT=SNP
7	137366590	rs79087765	C	T	100	PASS	AC=41;AF=0.0081869;AN=5008;NS=2504;DP=19616;EAS_AF=0;AMR_AF=0.0086;AFR_AF=0.0008;EUR_AF=0.0179;SAS_AF=0.0164;AA=C|||;VT=SNP
7	137366755	rs1646342	C	T	100	PASS	AC=92;AF=0.0183706;AN=5008;NS=2504;DP=20864;EAS_AF=0;AMR_AF=0.0202;AFR_AF=0.0212;EUR_AF=0.0467;SAS_AF=0.0031;AA=C|||;VT=SNP
7	137366760	rs1646508	G	T	100	PASS	AC=92;AF=0.0183706;AN=5008;NS=2504;DP=20922;EAS_AF=0;AMR_AF=0.0202;AFR_AF=0.0212;EUR_AF=0.0467;SAS_AF=0.0031;AA=G|||;VT=SNP
7	137366798	rs270895	C	T	100	PASS	AC=2272;AF=0.453674;AN=5008;NS=2504;DP=20634;EAS_AF=0.377;AMR_AF=0.438;AFR_AF=0.6339;EUR_AF=0.2982;SAS_AF=0.4601;AA=C|||;VT=SNP
7	137366930	rs270894	C	G	100	PASS	AC=2794;AF=0.557907;AN=5008;NS=2504;DP=19362;EAS_AF=0.4077;AMR_AF=0.4755;AFR_AF=0.9289;EUR_AF=0.3111;SAS_AF=0.5235;AA=G|||;VT=SNP
7	137367259	rs76771190	G	C	100	PASS	AC=112;AF=0.0223642;AN=5008;NS=2504;DP=19980;EAS_AF=0.002;AMR_AF=0.0159;AFR_AF=0.0272;EUR_AF=0.0139;SAS_AF=0.0501;AA=G|||;VT=SNP
7	137367474	rs151060484	C	T	100	PASS	AC=35;AF=0.00698882;AN=5008;NS=2504;DP=21312;EAS_AF=0;AMR_AF=0.0144;AFR_AF=0.0023;EUR_AF=0.0179;SAS_AF=0.0041;AA=C|||;VT=SNP
7	137367947	rs270893	G	C	100	PASS	AC=2794;AF=0.557907;AN=5008;NS=2504;DP=19302;EAS_AF=0.4077;AMR_AF=0.4741;AFR_AF=0.9297;EUR_AF=0.3111;SAS_AF=0.5235;AA=C|||;VT=SNP
7	137369402	rs6980004	G	A	100	PASS	AC=110;AF=0.0219649;AN=5008;NS=2504;DP=17727;EAS_AF=0.002;AMR_AF=0.0159;AFR_AF=0.0265;EUR_AF=0.0139;SAS_AF=0.0491;AA=G|||;VT=SNP
7	137370569	rs1019583	A	G	100	PASS	AC=2629;AF=0.52496;AN=5008;NS=2504;DP=22105;EAS_AF=0.4345;AMR_AF=0.4625;AFR_AF=0.7731;EUR_AF=0.3101;SAS_AF=0.5481;AA=A|||;VT=SNP
7	137371441	rs3778797	A	G	100	PASS	AC=2514;AF=0.501997;AN=5008;NS=2504;DP=20062;EAS_AF=0.4405;AMR_AF=0.4481;AFR_AF=0.6921;EUR_AF=0.3032;SAS_AF=0.5511;AA=A|||;VT=SNP
7	137371830	rs6948537	T	C	100	PASS	AC=2904;AF=0.579872;AN=5008;NS=2504;DP=17858;EAS_AF=0.4405;AMR_AF=0.4784;AFR_AF=0.9652;EUR_AF=0.3111;SAS_AF=0.5511;AA=C|||;VT=SNP
7	137372136	rs3778798	A	C	100	PASS	AC=1670;AF=0.333466;AN=5008;NS=2504;DP=18205;EAS_AF=0.4187;AMR_AF=0.3991;AFR_AF=0.1528;EUR_AF=0.2893;SAS_AF=0.4888;AA=A|||;VT=SNP
7	137372768	rs76058922	C	A	100	PASS	AC=34;AF=0.00678914;AN=5008;NS=2504;DP=20915;EAS_AF=0;AMR_AF=0.0115;AFR_AF=0.0008;EUR_AF=0.0229;SAS_AF=0.002;AA=C|||;VT=SNP
7	137374575	rs56076414	T	C	100	PASS	AC=681;AF=0.135982;AN=5008;NS=2504;DP=19840;EAS_AF=0.0218;AMR_AF=0.0432;AFR_AF=0.4206;EUR_AF=0.0149;SAS_AF=0.0593;AA=T|||;VT=SNP
7	137375415	rs3800624	T	C	100	PASS	AC=1645;AF=0.328474;AN=5008;NS=2504;DP=20997;EAS_AF=0.4177;AMR_AF=0.3991;AFR_AF=0.1505;EUR_AF=0.2893;SAS_AF=0.4673;AA=T|||;VT=SNP
7	137375737	rs724970	C	T	100	PASS	AC=79;AF=0.0157748;AN=5008;NS=2504;DP=19532;EAS_AF=0;AMR_AF=0.0317;AFR_AF=0.0023;EUR_AF=0.0507;SAS_AF=0.0031;AA=C|||;VT=SNP
7	137376257	rs77095172	C	T	100	PASS	AC=39;AF=0.00778754;AN=5008;NS=2504;DP=17756;EAS_AF=0;AMR_AF=0.0072;AFR_AF=0.0023;EUR_AF=0.0308;SAS_AF=0;AA=C|||;VT=SNP
7	137376763	rs117898879	C	T	100	PASS	AC=50;AF=0.00998403;AN=5008;NS=2504;DP=17935;EAS_AF=0;AMR_AF=0.0173;AFR_AF=0.0023;EUR_AF=0.0189;SAS_AF=0.0164;AA=C|||;VT=SNP
7	137378117	rs3800626	A	G	100	PASS	AC=1673;AF=0.334065;AN=5008;NS=2504;DP=16359;EAS_AF=0.4187;AMR_AF=0.3991;AFR_AF=0.1536;EUR_AF=0.2903;SAS_AF=0.4898;AA=A|||;VT=SNP
7	137378256	rs3800627	T	C	100	PASS	AC=772;AF=0.154153;AN=5008;NS=2504;DP=16743;EAS_AF=0.0218;AMR_AF=0.0432;AFR_AF=0.4924;EUR_AF=0.0149;SAS_AF=0.0552;AA=C|||;VT=SNP
7	137379134	rs4728420	C	T	100	PASS	AC=2587;AF=0.516573;AN=5008;NS=2504;DP=18530;EAS_AF=0.4395;AMR_AF=0.4597;AFR_AF=0.7436;EUR_AF=0.3091;SAS_AF=0.5429;AA=T|||;VT=SNP
7	137380266	rs17179653	T	C	100	PASS	AC=105;AF=0.0209665;AN=5008;NS=2504;DP=18567;EAS_AF=0;AMR_AF=0.0375;AFR_AF=0.003;EUR_AF=0.0557;SAS_AF=0.0194;AA=T|||;VT=SNP
7	137380544	rs117386073	G	A	100	PASS	AC=25;AF=0.00499201;AN=5008;NS=2504;DP=20510;EAS_AF=0;AMR_AF=0.0115;AFR_AF=0.0008;EUR_AF=0.0109;SAS_AF=0.0051;AA=G|||;VT=SNP
7	137380790	rs79580636	G	A	100	PASS	AC=34;AF=0.00678914;AN=5008;NS=2504;DP=19381;EAS_AF=0;AMR_AF=0.0115;AFR_AF=0.0008;EUR_AF=0.0229;SAS_AF=0.002;AA=G|||;VT=SNP
7	137380919	rs6976725	A	G	100	PASS	AC=2560;AF=0.511182;AN=5008;NS=2504;DP=18056;EAS_AF=0.4415;AMR_AF=0.4582;AFR_AF=0.7163;EUR_AF=0.3082;SAS_AF=0.5521;AA=G|||;VT=SNP
7	137382045	rs113442902	T	C	100	PASS	AC=79;AF=0.0157748;AN=5008;NS=2504;DP=19343;EAS_AF=0.002;AMR_AF=0.0144;AFR_AF=0.0038;EUR_AF=0.0139;SAS_AF=0.0491;AA=T|||;VT=SNP
7	137383328	rs1834143	C	G	100	PASS	AC=2523;AF=0.503794;AN=5008;NS=2504;DP=17389;EAS_AF=0.4415;AMR_AF=0.4553;AFR_AF=0.6959;EUR_AF=0.3082;SAS_AF=0.544;AA=G|||;VT=SNP
7	137383606	rs7457119	C	T	100	PASS	AC=1664;AF=0.332268;AN=5008;NS=2504;DP=19815;EAS_AF=0.4187;AMR_AF=0.3991;AFR_AF=0.152;EUR_AF=0.2903;SAS_AF=0.4826;AA=C|||;VT=SNP
7	137385075	rs3778799	G	A	100	PASS	AC=2873;AF=0.573682;AN=5008;NS=2504;DP=20079;EAS_AF=0.4494;AMR_AF=0.5173;AFR_AF=0.8737;EUR_AF=0.3588;SAS_AF=0.5573;AA=A|||;VT=SNP
7	137385474	rs111527311	A	C	100	PASS	AC=363;AF=0.072484;AN=5008;NS=2504;DP=11771;EAS_AF=0.001;AMR_AF=0.0288;AFR_AF=0.2088;EUR_AF=0.0179;SAS_AF=0.0491;AA=A|||;VT=SNP
7	137387481	rs4732263	C	T	100	PASS	AC=1755;AF=0.350439;AN=5008;NS=2504;DP=18428;EAS_AF=0.4276;AMR_AF=0.4467;AFR_AF=0.1498;EUR_AF=0.335;SAS_AF=0.4898;AA=C|||;VT=SNP
7	137387633	rs79863034	T	C	100	PASS	AC=81;AF=0.0161741;AN=5008;NS=2504;DP=19239;EAS_AF=0.001;AMR_AF=0.0144;AFR_AF=0.0038;EUR_AF=0.0159;SAS_AF=0.0501;AA=T|||;VT=SNP
7	137387790	rs6943970	A	T	100	PASS	AC=568;AF=0.113419;AN=5008;NS=2504;DP=20130;EAS_AF=0.001;AMR_AF=0.0375;AFR_AF=0.3533;EUR_AF=0.0199;SAS_AF=0.0552;AA=A|||;VT=SNP
7	137389039	rs117247087	G	C	100	PASS	AC=80;AF=0.0159744;AN=5008;NS=2504;DP=16729;EAS_AF=0.001;AMR_AF=0.0144;AFR_AF=0.0038;EUR_AF=0.0159;SAS_AF=0.0491;AA=G|||;VT=SNP
7	137389839	rs2882781	C	T	100	PASS	AC=1755;AF=0.350439;AN=5008;NS=2504;DP=15855;EAS_AF=0.4266;AMR_AF=0.4467;AFR_AF=0.1498;EUR_AF=0.335;SAS_AF=0.4908;AA=C|||;VT=SNP
7	137390440	rs12707364	T	C	100	PASS	AC=1756;AF=0.350639;AN=5008;NS=2504;DP=15265;EAS_AF=0.4266;AMR_AF=0.4467;AFR_AF=0.1505;EUR_AF=0.335;SAS_AF=0.4908;AA=T|||;VT=SNP
7	137390866	rs3800628	G	A	100	PASS	AC=2575;AF=0.514177;AN=5008;NS=2504;DP=10829;EAS_AF=0.4286;AMR_AF=0.4986;AFR_AF=0.677;EUR_AF=0.3588;SAS_AF=0.5532;AA=A|||;VT=SNP
7	137391830	rs3800629	G	A	100	PASS	AC=734;AF=0.146565;AN=5008;NS=2504;DP=19876;EAS_AF=0.2867;AMR_AF=0.1902;AFR_AF=0.025;EUR_AF=0.0368;SAS_AF=0.2485;AA=G|||;VT=SNP
7	137392687	rs2113428	T	C	100	PASS	AC=2807;AF=0.560503;AN=5008;NS=2504;DP=19931;EAS_AF=0.4435;AMR_AF=0.5173;AFR_AF=0.8253;EUR_AF=0.3588;SAS_AF=0.5613;AA=T|||;VT=SNP
7	137393735	rs6947666	A	C	100	PASS	AC=944;AF=0.188498;AN=5008;NS=2504;DP=18022;EAS_AF=0.0228;AMR_AF=0.062;AFR_AF=0.6029;EUR_AF=0.0229;SAS_AF=0.0593;AA=A|||;VT=SNP
7	137394009	rs6971978	T	G	100	PASS	AC=2879;AF=0.57488;AN=5008;NS=2504;DP=16709;EAS_AF=0.4504;AMR_AF=0.5216;AFR_AF=0.8707;EUR_AF=0.3588;SAS_AF=0.5634;AA=G|||;VT=SNP
7	137394358	rs79209632	A	G	100	PASS	AC=81;AF=0.0161741;AN=5008;NS=2504;DP=16191;EAS_AF=0.002;AMR_AF=0.0144;AFR_AF=0.0038;EUR_AF=0.0159;SAS_AF=0.0491;AA=A|||;VT=SNP
7	137394423	rs4732264	A	G	100	PASS	AC=1770;AF=0.353435;AN=5008;NS=2504;DP=15854;EAS_AF=0.4266;AMR_AF=0.451;AFR_AF=0.1543;EUR_AF=0.335;SAS_AF=0.4969;AA=A|||;VT=SNP
7	137395077	rs12707367	G	C	100	PASS	AC=1819;AF=0.363219;AN=5008;NS=2504;DP=16270;EAS_AF=0.4266;AMR_AF=0.4568;AFR_AF=0.1936;EUR_AF=0.332;SAS_AF=0.4928;AA=T|||;VT=SNP
7	137395659	rs1424370	A	C	100	PASS	AC=1817;AF=0.362819;AN=5008;NS=2504;DP=16464;EAS_AF=0.4266;AMR_AF=0.4553;AFR_AF=0.1921;EUR_AF=0.335;SAS_AF=0.4908;AA=A|||;VT=SNP
7	137395715	rs1424371	C	T	100	PASS	AC=2782;AF=0.555511;AN=5008;NS=2504;DP=16343;EAS_AF=0.4276;AMR_AF=0.5187;AFR_AF=0.8245;EUR_AF=0.3588;SAS_AF=0.5521;AA=T|||;VT=SNP
7	137397058	rs3800630	T	G	100	PASS	AC=1767;AF=0.352835;AN=5008;NS=2504;DP=15247;EAS_AF=0.4276;AMR_AF=0.4524;AFR_AF=0.1505;EUR_AF=0.335;SAS_AF=0.4969;AA=T|||;VT=SNP
7	137398354	rs1991084	A	G	100	PASS	AC=2008;AF=0.400958;AN=5008;NS=2504;DP=18192;EAS_AF=0.4474;AMR_AF=0.4654;AFR_AF=0.3079;EUR_AF=0.335;SAS_AF=0.501;AA=A|||;VT=SNP
7	137398384	rs142565365	A	T	100	PASS	AC=30;AF=0.00599042;AN=5008;NS=2504;DP=17263;EAS_AF=0;AMR_AF=0.0159;AFR_AF=0;EUR_AF=0.0169;SAS_AF=0.002;AA=A|||;VT=SNP
7	137398583	rs150957011	C	T	100	PASS	AC=24;AF=0.00479233;AN=5008;NS=2504;DP=16590;EAS_AF=0;AMR_AF=0.0072;AFR_AF=0;EUR_AF=0.007;SAS_AF=0.0123;AA=C|||;VT=SNP
7	137398659	rs7806658	A	G	100	PASS	AC=2009;AF=0.401158;AN=5008;NS=2504;DP=17017;EAS_AF=0.4474;AMR_AF=0.4669;AFR_AF=0.3079;EUR_AF=0.335;SAS_AF=0.501;AA=A|||;VT=SNP
7	137398719	rs7806810	C	G	100	PASS	AC=1768;AF=0.353035;AN=5008;NS=2504;DP=16194;EAS_AF=0.4266;AMR_AF=0.4524;AFR_AF=0.152;EUR_AF=0.335;SAS_AF=0.4969;AA=C|||;VT=SNP
7	137399820	rs12056089	T	C	100	PASS	AC=2004;AF=0.40016;AN=5008;NS=2504;DP=20385;EAS_AF=0.4484;AMR_AF=0.4669;AFR_AF=0.3041;EUR_AF=0.334;SAS_AF=0.501;AA=T|||;VT=SNP
7	137400573	rs12707372	T	G	100	PASS	AC=1780;AF=0.355431;AN=5008;NS=2504;DP=21618;EAS_AF=0.4286;AMR_AF=0.4481;AFR_AF=0.1611;EUR_AF=0.334;SAS_AF=0.499;AA=G|||;VT=SNP
7	137400576	rs117371885	G	A	100	PASS	AC=53;AF=0.0105831;AN=5008;NS=2504;DP=21632;EAS_AF=0;AMR_AF=0.0173;AFR_AF=0;EUR_AF=0.0328;SAS_AF=0.0082;AA=G|||;VT=SNP
7	137400609	rs3823552	T	C	100	PASS	AC=3009;AF=0.600839;AN=5008;NS=2504;DP=21593;EAS_AF=0.4504;AMR_AF=0.5274;AFR_AF=0.9644;EUR_AF=0.3588;SAS_AF=0.5654;AA=C|||;VT=SNP
7	137400816	rs73152517	G	T	100	PASS	AC=39;AF=0.00778754;AN=5008;NS=2504;DP=20872;EAS_AF=0;AMR_AF=0.0259;AFR_AF=0;EUR_AF=0.0179;SAS_AF=0.0031;AA=G|||;VT=SNP
7	137401641	rs3800631	G	A	100	PASS	AC=1799;AF=0.359225;AN=5008;NS=2504;DP=20299;EAS_AF=0.1389;AMR_AF=0.2666;AFR_AF=0.6838;EUR_AF=0.2952;SAS_AF=0.2791;AA=A|||;VT=SNP
7	137401999	rs34269856	C	T	100	PASS	AC=530;AF=0.105831;AN=5008;NS=2504;DP=19309;EAS_AF=0.0149;AMR_AF=0.0663;AFR_AF=0.2284;EUR_AF=0.1044;SAS_AF=0.0634;AA=T|||;VT=SNP
7	137402367	rs149507741	T	A	100	PASS	AC=54;AF=0.0107827;AN=5008;NS=2504;DP=16187;EAS_AF=0.001;AMR_AF=0.0144;AFR_AF=0;EUR_AF=0.0199;SAS_AF=0.0235;AA=T|||;VT=SNP
7	137402685	rs73152518	C	G	100	PASS	AC=27;AF=0.00539137;AN=5008;NS=2504;DP=19125;EAS_AF=0;AMR_AF=0.0115;AFR_AF=0.003;EUR_AF=0.0149;SAS_AF=0;AA=C|||;VT=SNP
7	137402718	rs3800636	T	C	100	PASS	AC=2653;AF=0.529752;AN=5008;NS=2504;DP=18670;EAS_AF=0.4484;AMR_AF=0.5115;AFR_AF=0.7882;EUR_AF=0.3191;SAS_AF=0.4939;AA=C|||;VT=SNP
7	137403232	rs3778802	C	T	100	PASS	AC=1046;AF=0.208866;AN=5008;NS=2504;DP=18446;EAS_AF=0.249;AMR_AF=0.1758;AFR_AF=0.3101;EUR_AF=0.0537;SAS_AF=0.2137;AA=C|||;VT=SNP
7	137403432	rs3800637	T	C	100	PASS	AC=2563;AF=0.511781;AN=5008;NS=2504;DP=20553;EAS_AF=0.4484;AMR_AF=0.5101;AFR_AF=0.7224;EUR_AF=0.3171;SAS_AF=0.4939;AA=C|||;VT=SNP
7	137404068	rs3800638	A	G	100	PASS	AC=1103;AF=0.220248;AN=5008;NS=2504;DP=20246;EAS_AF=0.248;AMR_AF=0.1744;AFR_AF=0.3563;EUR_AF=0.0527;SAS_AF=0.2127;AA=A|||;VT=SNP
7	137404781	rs10234581	C	T	100	PASS	AC=2941;AF=0.58726;AN=5008;NS=2504;DP=16584;EAS_AF=0.5079;AMR_AF=0.5231;AFR_AF=0.9629;EUR_AF=0.3131;SAS_AF=0.4888;AA=T|||;VT=SNP
7	137405295	rs34025316	C	T	100	PASS	AC=2544;AF=0.507987;AN=5008;NS=2504;DP=13124;EAS_AF=0.4286;AMR_AF=0.5303;AFR_AF=0.7194;EUR_AF=0.3181;SAS_AF=0.4836;AA=C|||;VT=SNP
7	137405383	rs33916081	T	C	100	PASS	AC=2581;AF=0.515375;AN=5008;NS=2504;DP=15555;EAS_AF=0.4286;AMR_AF=0.5288;AFR_AF=0.7474;EUR_AF=0.3181;SAS_AF=0.4847;AA=C|||;VT=SNP
7	137405605	rs13234743	G	C	100	PASS	AC=2604;AF=0.519968;AN=5008;NS=2504;DP=16428;EAS_AF=0.4286;AMR_AF=0.5317;AFR_AF=0.7625;EUR_AF=0.3191;SAS_AF=0.4847;AA=C|||;VT=SNP
7	137405634	rs73460689	C	T	100	PASS	AC=1114;AF=0.222444;AN=5008;NS=2504;DP=17511;EAS_AF=0.2232;AMR_AF=0.1974;AFR_AF=0.3752;EUR_AF=0.0527;SAS_AF=0.2076;AA=C|||;VT=SNP
7	137406740	rs57957290	G	A	100	PASS	AC=1094;AF=0.21845;AN=5008;NS=2504;DP=20977;EAS_AF=0.2232;AMR_AF=0.1931;AFR_AF=0.3616;EUR_AF=0.0527;SAS_AF=0.2086;AA=g|||;VT=SNP
7	137409707	rs55953418	G	A	100	PASS	AC=1099;AF=0.219449;AN=5008;NS=2504;DP=18734;EAS_AF=0.2183;AMR_AF=0.1988;AFR_AF=0.3517;EUR_AF=0.0537;SAS_AF=0.227;AA=G|||;VT=SNP
7	137410975	rs10262883	G	C	100	PASS	AC=1527;AF=0.304912;AN=5008;NS=2504;DP=18578;EAS_AF=0.2202;AMR_AF=0.219;AFR_AF=0.6558;EUR_AF=0.0606;SAS_AF=0.2301;AA=C|||;VT=SNP
7	137411107	rs10263086	G	C	100	PASS	AC=1478;AF=0.295128;AN=5008;NS=2504;DP=20020;EAS_AF=0.2192;AMR_AF=0.2176;AFR_AF=0.6203;EUR_AF=0.0606;SAS_AF=0.2301;AA=C|||;VT=SNP
7	137411776	rs73152519	C	T	100	PASS	AC=26;AF=0.00519169;AN=5008;NS=2504;DP=17662;EAS_AF=0;AMR_AF=0.0043;AFR_AF=0;EUR_AF=0.0119;SAS_AF=0.0112;AA=C|||;VT=SNP
7	137412542	rs3778803	T	G	100	PASS	AC=1200;AF=0.239617;AN=5008;NS=2504;DP=17180;EAS_AF=0.2083;AMR_AF=0.3184;AFR_AF=0.1634;EUR_AF=0.2744;SAS_AF=0.2832;AA=T|||;VT=SNP
7	137412964	rs118166437	C	T	100	PASS	AC=82;AF=0.0163738;AN=5008;NS=2504;DP=17671;EAS_AF=0.003;AMR_AF=0.0159;AFR_AF=0.003;EUR_AF=0.0229;SAS_AF=0.0419;AA=C|||;VT=SNP
7	137413333	rs3778804	G	A	100	PASS	AC=1480;AF=0.295527;AN=5008;NS=2504;DP=18275;EAS_AF=0.2202;AMR_AF=0.219;AFR_AF=0.6203;EUR_AF=0.0606;SAS_AF=0.2301;AA=G|||;VT=SNP
7	137413492	rs73152520	C	T	100	PASS	AC=322;AF=0.0642971;AN=5008;NS=2504;DP=20469;EAS_AF=0.1538;AMR_AF=0.1628;AFR_AF=0.0008;EUR_AF=0.0119;SAS_AF=0.0419;AA=C|||;VT=SNP
7	137413549	rs73152521	A	C	100	PASS	AC=322;AF=0.0642971;AN=5008;NS=2504;DP=20457;EAS_AF=0.1538;AMR_AF=0.1628;AFR_AF=0.0008;EUR_AF=0.0119;SAS_AF=0.0419;AA=A|||;VT=SNP
7	137413793	rs149486895	A	T	100	PASS	AC=80;AF=0.0159744;AN=5008;NS=2504;DP=16896;EAS_AF=0.003;AMR_AF=0.0159;AFR_AF=0.0023;EUR_AF=0.0219;SAS_AF=0.0419;AA=A|||;VT=SNP
7	137413817	rs3800639	G	A	100	PASS	AC=1514;AF=0.302316;AN=5008;NS=2504;DP=17681;EAS_AF=0.2202;AMR_AF=0.2233;AFR_AF=0.6437;EUR_AF=0.0606;SAS_AF=0.2301;AA=G|||;VT=SNP
7	137414396	rs1424372	T	C	100	PASS	AC=2810;AF=0.561102;AN=5008;NS=2504;DP=18195;EAS_AF=0.4276;AMR_AF=0.5447;AFR_AF=0.8616;EUR_AF=0.335;SAS_AF=0.5368;AA=C|||;VT=SNP
7	137414671	rs6947733	T	C	100	PASS	AC=4972;AF=0.992812;AN=5008;NS=2504;DP=21433;EAS_AF=0.999;AMR_AF=0.9942;AFR_AF=0.9985;EUR_AF=0.9901;SAS_AF=0.9806;AA=C|||;VT=SNP
7	137415173	rs10257746	G	A	100	PASS	AC=1477;AF=0.294928;AN=5008;NS=2504;DP=22075;EAS_AF=0.2202;AMR_AF=0.219;AFR_AF=0.6203;EUR_AF=0.0606;SAS_AF=0.227;AA=G|||;VT=SNP
7	137415333	rs7803175	G	A	100	PASS	AC=1551;AF=0.309704;AN=5008;NS=2504;DP=22019;EAS_AF=0.2202;AMR_AF=0.2219;AFR_AF=0.6725;EUR_AF=0.0606;SAS_AF=0.2301;AA=A|||;VT=SNP
7	137416078	rs4366029	C	A	100	PASS	AC=471;AF=0.0940495;AN=5008;NS=2504;DP=21847;EAS_AF=0.0139;AMR_AF=0.0677;AFR_AF=0.2625;EUR_AF=0.0437;SAS_AF=0.0194;AA=C|||;VT=SNP
7	137416233	rs1364396	C	T	100	PASS	AC=1207;AF=0.241014;AN=5008;NS=2504;DP=21173;EAS_AF=0.2054;AMR_AF=0.3184;AFR_AF=0.1861;EUR_AF=0.2614;SAS_AF=0.2761;AA=c|||;VT=SNP
7	137416971	rs3800640	C	A	100	PASS	AC=1543;AF=0.308107;AN=5008;NS=2504;DP=17835;EAS_AF=0.2192;AMR_AF=0.219;AFR_AF=0.6551;EUR_AF=0.0606;SAS_AF=0.2485;AA=C|||;VT=SNP
7	137417793	rs10269716	C	T	100	PASS	AC=1548;AF=0.309105;AN=5008;NS=2504;DP=18975;EAS_AF=0.2202;AMR_AF=0.219;AFR_AF=0.6551;EUR_AF=0.0606;SAS_AF=0.2526;AA=T|||;VT=SNP
7	137418008	rs10240406	A	G	100	PASS	AC=1548;AF=0.309105;AN=5008;NS=2504;DP=20574;EAS_AF=0.2202;AMR_AF=0.2176;AFR_AF=0.6558;EUR_AF=0.0606;SAS_AF=0.2526;AA=G|||;VT=SNP
7	137418944	rs6467715	G	T	100	PASS	AC=1547;AF=0.308906;AN=5008;NS=2504;DP=18178;EAS_AF=0.2192;AMR_AF=0.219;AFR_AF=0.6551;EUR_AF=0.0606;SAS_AF=0.2526;AA=T|||;VT=SNP
7	137419430	rs7806517	T	C	100	PASS	AC=3812;AF=0.761182;AN=5008;NS=2504;DP=17245;EAS_AF=0.7758;AMR_AF=0.7939;AFR_AF=0.6188;EUR_AF=0.9364;SAS_AF=0.7352;AA=C|||;VT=SNP
7	137419452	rs34823797	C	T	100	PASS	AC=669;AF=0.133586;AN=5008;NS=2504;DP=16914;EAS_AF=0.0476;AMR_AF=0.1441;AFR_AF=0.0242;EUR_AF=0.2594;SAS_AF=0.2331;AA=C|||;VT=SNP
7	137419912	rs57538683	G	T	100	PASS	AC=1134;AF=0.226438;AN=5008;NS=2504;DP=20955;EAS_AF=0.2093;AMR_AF=0.2046;AFR_AF=0.3812;EUR_AF=0.0537;SAS_AF=0.228;AA=G|||;VT=SNP
7	137420389	rs3800642	A	C	100	PASS	AC=1565;AF=0.3125;AN=5008;NS=2504;DP=20028;EAS_AF=0.2232;AMR_AF=0.2262;AFR_AF=0.6634;EUR_AF=0.0606;SAS_AF=0.2505;AA=A|||;VT=SNP
7	137420649	rs3800643	C	T	100	PASS	AC=1127;AF=0.22504;AN=5008;NS=2504;DP=20070;EAS_AF=0.2222;AMR_AF=0.2032;AFR_AF=0.351;EUR_AF=0.0537;SAS_AF=0.2495;AA=C|||;VT=SNP
7	137420840	rs7779850	T	C	100	PASS	AC=1542;AF=0.307907;AN=5008;NS=2504;DP=21738;EAS_AF=0.2222;AMR_AF=0.2248;AFR_AF=0.6452;EUR_AF=0.0616;SAS_AF=0.2526;AA=C|||;VT=SNP
7	137421100	rs35383906	G	C	100	PASS	AC=1197;AF=0.239018;AN=5008;NS=2504;DP=20601;EAS_AF=0.2083;AMR_AF=0.3184;AFR_AF=0.1626;EUR_AF=0.2724;SAS_AF=0.2832;AA=G|||;VT=SNP
7	137421386	rs3800644	T	C	100	PASS	AC=2812;AF=0.561502;AN=5008;NS=2504;DP=19576;EAS_AF=0.4315;AMR_AF=0.5461;AFR_AF=0.8616;EUR_AF=0.333;SAS_AF=0.5358;AA=C|||;VT=SNP
7	137421832	rs3800645	T	C	100	PASS	AC=1304;AF=0.260383;AN=5008;NS=2504;DP=16402;EAS_AF=0.2083;AMR_AF=0.3242;AFR_AF=0.2405;EUR_AF=0.2724;SAS_AF=0.2832;AA=T|||;VT=SNP
7	137422145	rs9784934	A	T	100	PASS	AC=2776;AF=0.554313;AN=5008;NS=2504;DP=15953;EAS_AF=0.4177;AMR_AF=0.5461;AFR_AF=0.8616;EUR_AF=0.333;SAS_AF=0.5133;AA=T|||;VT=SNP
7	137422487	rs150647742	T	G	100	PASS	AC=39;AF=0.00778754;AN=5008;NS=2504;DP=18995;EAS_AF=0.001;AMR_AF=0.0058;AFR_AF=0.0015;EUR_AF=0.0149;SAS_AF=0.0174;AA=T|||;VT=SNP
7	137422664	rs7795269	T	A	100	PASS	AC=1307;AF=0.260982;AN=5008;NS=2504;DP=18145;EAS_AF=0.2083;AMR_AF=0.3242;AFR_AF=0.2405;EUR_AF=0.2724;SAS_AF=0.2863;AA=A|||;VT=SNP
7	137422761	rs7795441	T	C	100	PASS	AC=1258;AF=0.251198;AN=5008;NS=2504;DP=19591;EAS_AF=0.2083;AMR_AF=0.3228;AFR_AF=0.2065;EUR_AF=0.2724;SAS_AF=0.2832;AA=T|||;VT=SNP
7	137423591	rs1345918	A	T	100	PASS	AC=2800;AF=0.559105;AN=5008;NS=2504;DP=20503;EAS_AF=0.4306;AMR_AF=0.5476;AFR_AF=0.8593;EUR_AF=0.3221;SAS_AF=0.5378;AA=T|||;VT=SNP
7	137424336	rs3800648	C	T	100	PASS	AC=243;AF=0.0485224;AN=5008;NS=2504;DP=18772;EAS_AF=0.0754;AMR_AF=0.111;AFR_AF=0;EUR_AF=0.0099;SAS_AF=0.0818;AA=C|||;VT=SNP
7	137424509	rs3800649	G	A	100	PASS	AC=1224;AF=0.244409;AN=5008;NS=2504;DP=22526;EAS_AF=0.2083;AMR_AF=0.3127;AFR_AF=0.2035;EUR_AF=0.2555;SAS_AF=0.2771;AA=G|||;VT=SNP
7	137424771	rs2059320	C	T	100	PASS	AC=1490;AF=0.297524;AN=5008;NS=2504;DP=20791;EAS_AF=0.2083;AMR_AF=0.2305;AFR_AF=0.6218;EUR_AF=0.0666;SAS_AF=0.2362;AA=C|||;VT=SNP
7	137425301	rs6957797	C	T	100	PASS	AC=2716;AF=0.542332;AN=5008;NS=2504;DP=19314;EAS_AF=0.4157;AMR_AF=0.5476;AFR_AF=0.8238;EUR_AF=0.3221;SAS_AF=0.5153;AA=T|||;VT=SNP
7	137426568	rs1025085	C	T	100	PASS	AC=2738;AF=0.546725;AN=5008;NS=2504;DP=18383;EAS_AF=0.4157;AMR_AF=0.549;AFR_AF=0.826;EUR_AF=0.337;SAS_AF=0.5184;AA=T|||;VT=SNP
7	137426746	rs1025086	A	T	100	PASS	AC=1198;AF=0.239217;AN=5008;NS=2504;DP=15400;EAS_AF=0.2103;AMR_AF=0.3156;AFR_AF=0.1619;EUR_AF=0.2734;SAS_AF=0.2843;AA=A|||;VT=SNP
7	137427096	rs1025087	A	C	100	PASS	AC=2763;AF=0.551717;AN=5008;NS=2504;DP=16106;EAS_AF=0.4177;AMR_AF=0.5504;AFR_AF=0.8268;EUR_AF=0.34;SAS_AF=0.5368;AA=A|||;VT=SNP
7	137427234	rs1559489	C	A	100	PASS	AC=1427;AF=0.284944;AN=5008;NS=2504;DP=14230;EAS_AF=0.1954;AMR_AF=0.2291;AFR_AF=0.5915;EUR_AF=0.0666;SAS_AF=0.227;AA=C|||;VT=SNP
7	137427755	rs10215033	C	T	100	PASS	AC=1355;AF=0.270567;AN=5008;NS=2504;DP=16997;EAS_AF=0.1944;AMR_AF=0.2248;AFR_AF=0.5272;EUR_AF=0.0656;SAS_AF=0.2454;AA=C|||;VT=SNP
7	137427946	rs117910633	T	C	100	PASS	AC=239;AF=0.0477236;AN=5008;NS=2504;DP=16086;EAS_AF=0.0754;AMR_AF=0.111;AFR_AF=0;EUR_AF=0.0099;SAS_AF=0.0777;AA=T|||;VT=SNP
7	137428557	rs4329223	G	A	100	PASS	AC=1212;AF=0.242013;AN=5008;NS=2504;DP=15567;EAS_AF=0.2222;AMR_AF=0.3112;AFR_AF=0.1808;EUR_AF=0.2545;SAS_AF=0.2832;AA=g|||;VT=SNP
7	137428587	rs2113425	G	A	100	PASS	AC=1390;AF=0.277556;AN=5008;NS=2504;DP=15062;EAS_AF=0.1944;AMR_AF=0.2305;AFR_AF=0.5499;EUR_AF=0.0656;SAS_AF=0.2464;AA=G|||;VT=SNP
7	137429151	rs7811169	G	T	100	PASS	AC=1649;AF=0.329273;AN=5008;NS=2504;DP=18384;EAS_AF=0.2222;AMR_AF=0.3386;AFR_AF=0.4743;EUR_AF=0.2763;SAS_AF=0.2914;AA=T|||;VT=SNP
7	137429326	rs78102807	G	C	100	PASS	AC=38;AF=0.00758786;AN=5008;NS=2504;DP=17971;EAS_AF=0.002;AMR_AF=0.0101;AFR_AF=0.003;EUR_AF=0.0129;SAS_AF=0.0123;AA=G|||;VT=SNP
7	137429535	rs1547995	A	T	100	PASS	AC=1270;AF=0.253594;AN=5008;NS=2504;DP=18036;EAS_AF=0.2202;AMR_AF=0.3199;AFR_AF=0.2042;EUR_AF=0.2724;SAS_AF=0.2883;AA=A|||;VT=SNP
7	137429960	rs17169427	C	T	100	PASS	AC=1138;AF=0.227236;AN=5008;NS=2504;DP=16793;EAS_AF=0.1974;AMR_AF=0.2147;AFR_AF=0.3858;EUR_AF=0.0596;SAS_AF=0.2249;AA=C|||;VT=SNP
7	137430503	rs13235392	A	C	100	PASS	AC=1247;AF=0.249002;AN=5008;NS=2504;DP=21114;EAS_AF=0.2212;AMR_AF=0.3184;AFR_AF=0.1876;EUR_AF=0.2724;SAS_AF=0.2873;AA=A|||;VT=SNP
7	137430648	rs73152524	T	A	100	PASS	AC=25;AF=0.00499201;AN=5008;NS=2504;DP=21418;EAS_AF=0;AMR_AF=0.0086;AFR_AF=0;EUR_AF=0.0149;SAS_AF=0.0041;AA=T|||;VT=SNP
7	137430705	rs6947142	C	G	100	PASS	AC=1320;AF=0.263578;AN=5008;NS=2504;DP=20116;EAS_AF=0.2192;AMR_AF=0.3213;AFR_AF=0.2405;EUR_AF=0.2724;SAS_AF=0.2904;AA=G|||;VT=SNP
7	137431422	rs3800652	C	T	100	PASS	AC=1098;AF=0.219249;AN=5008;NS=2504;DP=13737;EAS_AF=0.1944;AMR_AF=0.2118;AFR_AF=0.3563;EUR_AF=0.0596;SAS_AF=0.229;AA=T|||;VT=SNP
7	137432595	rs138375385	A	G	100	PASS	AC=36;AF=0.0071885;AN=5008;NS=2504;DP=20468;EAS_AF=0;AMR_AF=0.0159;AFR_AF=0.0008;EUR_AF=0.0199;SAS_AF=0.0041;AA=A|||;VT=SNP
7	137433161	rs78711228	T	C	100	PASS	AC=193;AF=0.0385383;AN=5008;NS=2504;DP=13383;EAS_AF=0;AMR_AF=0.0317;AFR_AF=0.0991;EUR_AF=0.0308;SAS_AF=0.0092;AA=T|||;VT=SNP
7	137434853	rs6944527	G	C	100	PASS	AC=2789;AF=0.556909;AN=5008;NS=2504;DP=20784;EAS_AF=0.4167;AMR_AF=0.5562;AFR_AF=0.8608;EUR_AF=0.339;SAS_AF=0.5153;AA=C|||;VT=SNP
7	137435004	rs10215980	A	G	100	PASS	AC=2806;AF=0.560304;AN=5008;NS=2504;DP=16497;EAS_AF=0.4325;AMR_AF=0.5591;AFR_AF=0.8608;EUR_AF=0.339;SAS_AF=0.5143;AA=G|||;VT=SNP
7	137435008	rs35755593	A	G	100	PASS	AC=1312;AF=0.261981;AN=5008;NS=2504;DP=16452;EAS_AF=0.2242;AMR_AF=0.3213;AFR_AF=0.2322;EUR_AF=0.2724;SAS_AF=0.2883;AA=G|||;VT=SNP
7	137435053	rs11521066	T	C	100	PASS	AC=1320;AF=0.263578;AN=5008;NS=2504;DP=16306;EAS_AF=0.2232;AMR_AF=0.3228;AFR_AF=0.2383;EUR_AF=0.2734;SAS_AF=0.2873;AA=T|||;VT=SNP
7	137435711	rs11974351	G	A	100	PASS	AC=1182;AF=0.236022;AN=5008;NS=2504;DP=17599;EAS_AF=0.2073;AMR_AF=0.3084;AFR_AF=0.177;EUR_AF=0.2545;SAS_AF=0.2751;AA=g|||;VT=SNP
7	137435717	rs11974293	C	A	100	PASS	AC=1365;AF=0.272564;AN=5008;NS=2504;DP=17675;EAS_AF=0.2202;AMR_AF=0.317;AFR_AF=0.2943;EUR_AF=0.2575;SAS_AF=0.2812;AA=A|||;VT=SNP
7	137435925	rs7802342	T	G	100	PASS	AC=1325;AF=0.264577;AN=5008;NS=2504;DP=19198;EAS_AF=0.2222;AMR_AF=0.3213;AFR_AF=0.2428;EUR_AF=0.2724;SAS_AF=0.2894;AA=G|||;VT=SNP
7	137436304	rs73152525	T	C	100	PASS	AC=39;AF=0.00778754;AN=5008;NS=2504;DP=21138;EAS_AF=0;AMR_AF=0.0072;AFR_AF=0;EUR_AF=0.0199;SAS_AF=0.0143;AA=T|||;VT=SNP
7	137436514	rs76996652	T	C	100	PASS	AC=252;AF=0.0503195;AN=5008;NS=2504;DP=17576;EAS_AF=0.0754;AMR_AF=0.1138;AFR_AF=0.0053;EUR_AF=0.0099;SAS_AF=0.0818;AA=T|||;VT=SNP
7	137436559	rs58701346	T	G	100	PASS	AC=490;AF=0.0978435;AN=5008;NS=2504;DP=17891;EAS_AF=0;AMR_AF=0.0677;AFR_AF=0.2897;EUR_AF=0.0457;SAS_AF=0.0143;AA=T|||;VT=SNP
7	137436980	rs3800653	C	T	100	PASS	AC=1259;AF=0.251398;AN=5008;NS=2504;DP=15610;EAS_AF=0.2073;AMR_AF=0.317;AFR_AF=0.2133;EUR_AF=0.2694;SAS_AF=0.2832;AA=C|||;VT=SNP
7	137437140	rs11976083	C	T	100	PASS	AC=1260;AF=0.251597;AN=5008;NS=2504;DP=17774;EAS_AF=0.2073;AMR_AF=0.317;AFR_AF=0.2133;EUR_AF=0.2684;SAS_AF=0.2853;AA=C|||;VT=SNP
7	137437156	rs11976084	C	T	100	PASS	AC=1260;AF=0.251597;AN=5008;NS=2504;DP=18001;EAS_AF=0.2073;AMR_AF=0.317;AFR_AF=0.2133;EUR_AF=0.2684;SAS_AF=0.2853;AA=C|||;VT=SNP
7	137437228	rs71541365	A	T	100	PASS	AC=52;AF=0.0103834;AN=5008;NS=2504;DP=17731;EAS_AF=0;AMR_AF=0.0115;AFR_AF=0.0008;EUR_AF=0.0408;SAS_AF=0.002;AA=A|||;VT=SNP
7	137438843	rs56981573	A	G	100	PASS	AC=897;AF=0.179113;AN=5008;NS=2504;DP=18590;EAS_AF=0.0546;AMR_AF=0.1628;AFR_AF=0.4902;EUR_AF=0.0606;SAS_AF=0.0204;AA=G|||;VT=SNP
7	137439592	rs3800654	C	A	100	PASS	AC=1309;AF=0.261382;AN=5008;NS=2504;DP=18254;EAS_AF=0.2431;AMR_AF=0.3228;AFR_AF=0.1853;EUR_AF=0.2744;SAS_AF=0.3262;AA=C|||;VT=SNP
7	137440237	rs36079840	T	C	100	PASS	AC=23;AF=0.00459265;AN=5008;NS=2504;DP=20367;EAS_AF=0;AMR_AF=0.0072;AFR_AF=0;EUR_AF=0.0179;SAS_AF=0;AA=T|||;VT=SNP
7	137440578	rs11982601	T	C	100	PASS	AC=131;AF=0.0261581;AN=5008;NS=2504;DP=20158;EAS_AF=0;AMR_AF=0.0447;AFR_AF=0.0053;EUR_AF=0.0855;SAS_AF=0.0072;AA=T|||;VT=SNP
7	137442500	rs2113426	G	A	100	PASS	AC=1769;AF=0.353235;AN=5008;NS=2504;DP=20429;EAS_AF=0.2421;AMR_AF=0.3689;AFR_AF=0.4637;EUR_AF=0.3211;SAS_AF=0.3405;AA=G|||;VT=SNP
7	137442693	rs2113427	C	T	100	PASS	AC=2627;AF=0.524561;AN=5008;NS=2504;DP=21662;EAS_AF=0.3522;AMR_AF=0.4524;AFR_AF=0.9047;EUR_AF=0.3708;SAS_AF=0.3978;AA=T|||;VT=SNP
7	137443237	rs2351856	G	A	100	PASS	AC=1772;AF=0.353834;AN=5008;NS=2504;DP=15727;EAS_AF=0.244;AMR_AF=0.3689;AFR_AF=0.4637;EUR_AF=0.3221;SAS_AF=0.3405;AA=G|||;VT=SNP
7	137443274	rs7792539	A	C	100	PASS	AC=336;AF=0.0670927;AN=5008;NS=2504;DP=13492;EAS_AF=0.1081;AMR_AF=0.0504;AFR_AF=0.0832;EUR_AF=0.0427;SAS_AF=0.0399;AA=A|||;VT=SNP
7	137443549	rs13244637	C	T	100	PASS	AC=54;AF=0.0107827;AN=5008;NS=2504;DP=12014;EAS_AF=0;AMR_AF=0.0144;AFR_AF=0.0008;EUR_AF=0.0408;SAS_AF=0.002;AA=C|||;VT=SNP
7	137444018	rs57370627	C	T	100	PASS	AC=1366;AF=0.272764;AN=5008;NS=2504;DP=18907;EAS_AF=0.245;AMR_AF=0.33;AFR_AF=0.1891;EUR_AF=0.3082;SAS_AF=0.3374;AA=C|||;VT=SNP
7	137444029	rs7797147	A	G	100	PASS	AC=1877;AF=0.3748;AN=5008;NS=2504;DP=19105;EAS_AF=0.245;AMR_AF=0.3746;AFR_AF=0.534;EUR_AF=0.3221;SAS_AF=0.3476;AA=A|||;VT=SNP
7	137444447	rs13221354	C	A	100	PASS	AC=1860;AF=0.371406;AN=5008;NS=2504;DP=17850;EAS_AF=0.2371;AMR_AF=0.3732;AFR_AF=0.534;EUR_AF=0.3221;SAS_AF=0.3395;AA=C|||;VT=SNP
7	137444461	rs13235694	T	C	100	PASS	AC=1862;AF=0.371805;AN=5008;NS=2504;DP=17952;EAS_AF=0.2371;AMR_AF=0.3732;AFR_AF=0.5356;EUR_AF=0.3221;SAS_AF=0.3395;AA=T|||;VT=SNP
7	137444702	rs3800659	C	T	100	PASS	AC=2542;AF=0.507588;AN=5008;NS=2504;DP=20761;EAS_AF=0.3462;AMR_AF=0.451;AFR_AF=0.8517;EUR_AF=0.3698;SAS_AF=0.3906;AA=C|||;VT=SNP
7	137444963	rs3800660	A	G	100	PASS	AC=2709;AF=0.540935;AN=5008;NS=2504;DP=16678;EAS_AF=0.4206;AMR_AF=0.4524;AFR_AF=0.9085;EUR_AF=0.3738;SAS_AF=0.4029;AA=G|||;VT=SNP
7	137445500	rs6970510	C	A	100	PASS	AC=339;AF=0.0676917;AN=5008;NS=2504;DP=19563;EAS_AF=0.1101;AMR_AF=0.0504;AFR_AF=0.0825;EUR_AF=0.0427;SAS_AF=0.0419;AA=C|||;VT=SNP
7	137445775	rs62490509	C	A	100	PASS	AC=51;AF=0.0101837;AN=5008;NS=2504;DP=23339;EAS_AF=0;AMR_AF=0.0072;AFR_AF=0.0023;EUR_AF=0.0328;SAS_AF=0.0102;AA=C|||;VT=SNP
7	137445794	rs3778810	G	A	100	PASS	AC=2648;AF=0.528754;AN=5008;NS=2504;DP=23423;EAS_AF=0.4206;AMR_AF=0.4524;AFR_AF=0.8722;EUR_AF=0.3708;SAS_AF=0.3926;AA=A|||;VT=SNP
7	137445938	rs56308190	T	C	100	PASS	AC=861;AF=0.171925;AN=5008;NS=2504;DP=21246;EAS_AF=0.1815;AMR_AF=0.0908;AFR_AF=0.3797;EUR_AF=0.0567;SAS_AF=0.0573;AA=T|||;VT=SNP
7	137445982	rs10261368	C	A	100	PASS	AC=1775;AF=0.354433;AN=5008;NS=2504;DP=21150;EAS_AF=0.2391;AMR_AF=0.3588;AFR_AF=0.4856;EUR_AF=0.3131;SAS_AF=0.3354;AA=C|||;VT=SNP
7	137446264	rs10277480	T	C	100	PASS	AC=2310;AF=0.461262;AN=5008;NS=2504;DP=21433;EAS_AF=0.3512;AMR_AF=0.4193;AFR_AF=0.708;EUR_AF=0.3569;SAS_AF=0.3783;AA=T|||;VT=SNP
7	137446717	rs73462645	T	C	100	PASS	AC=261;AF=0.0521166;AN=5008;NS=2504;DP=20535;EAS_AF=0;AMR_AF=0.0331;AFR_AF=0.1657;EUR_AF=0.0149;SAS_AF=0.0041;AA=T|||;VT=SNP
7	137446778	rs3778811	C	T	100	PASS	AC=1910;AF=0.38139;AN=5008;NS=2504;DP=21026;EAS_AF=0.2371;AMR_AF=0.366;AFR_AF=0.5855;EUR_AF=0.3131;SAS_AF=0.3354;AA=C|||;VT=SNP
7	137447398	rs3778812	G	A	100	PASS	AC=2300;AF=0.459265;AN=5008;NS=2504;DP=20370;EAS_AF=0.3462;AMR_AF=0.4179;AFR_AF=0.7073;EUR_AF=0.3549;SAS_AF=0.3773;AA=A|||;VT=SNP
7	137447609	rs74637818	A	G	100	PASS	AC=121;AF=0.0241613;AN=5008;NS=2504;DP=20579;EAS_AF=0;AMR_AF=0.0274;AFR_AF=0.003;EUR_AF=0.0636;SAS_AF=0.0348;AA=A|||;VT=SNP
7	137447750	rs59328875	T	G	100	PASS	AC=169;AF=0.033746;AN=5008;NS=2504;DP=21591;EAS_AF=0;AMR_AF=0.0245;AFR_AF=0.1021;EUR_AF=0.0129;SAS_AF=0.0041;AA=T|||;VT=SNP
7	137447854	rs10156124	C	G	100	PASS	AC=340;AF=0.0678914;AN=5008;NS=2504;DP=20632;EAS_AF=0.1111;AMR_AF=0.0504;AFR_AF=0.0817;EUR_AF=0.0417;SAS_AF=0.044;AA=C|||;VT=SNP
7	137448096	rs73152535	G	A	100	PASS	AC=843;AF=0.168331;AN=5008;NS=2504;DP=21098;EAS_AF=0.0546;AMR_AF=0.1686;AFR_AF=0.0469;EUR_AF=0.3062;SAS_AF=0.3078;AA=G|||;VT=SNP
7	137448775	rs3778813	A	C	100	PASS	AC=2301;AF=0.459465;AN=5008;NS=2504;DP=21555;EAS_AF=0.3601;AMR_AF=0.4179;AFR_AF=0.6876;EUR_AF=0.3579;SAS_AF=0.3875;AA=A|||;VT=SNP
7	137448815	rs3778815	A	G	100	PASS	AC=2301;AF=0.459465;AN=5008;NS=2504;DP=20986;EAS_AF=0.3591;AMR_AF=0.4193;AFR_AF=0.6876;EUR_AF=0.3579;SAS_AF=0.3875;AA=G|||;VT=SNP
7	137448892	rs61344088	C	T	100	PASS	AC=259;AF=0.0517173;AN=5008;NS=2504;DP=18270;EAS_AF=0;AMR_AF=0.036;AFR_AF=0.1634;EUR_AF=0.0139;SAS_AF=0.0041;AA=C|||;VT=SNP
7	137449306	rs113613072	T	C	100	PASS	AC=72;AF=0.014377;AN=5008;NS=2504;DP=19062;EAS_AF=0;AMR_AF=0.0216;AFR_AF=0.0045;EUR_AF=0.0427;SAS_AF=0.0082;AA=T|||;VT=SNP
7	137450459	rs58113709	G	A	100	PASS	AC=277;AF=0.0553115;AN=5008;NS=2504;DP=18726;EAS_AF=0;AMR_AF=0.0346;AFR_AF=0.1778;EUR_AF=0.0139;SAS_AF=0.0041;AA=G|||;VT=SNP
7	137450461	rs59512157	C	T	100	PASS	AC=277;AF=0.0553115;AN=5008;NS=2504;DP=18801;EAS_AF=0;AMR_AF=0.0346;AFR_AF=0.1778;EUR_AF=0.0139;SAS_AF=0.0041;AA=C|||;VT=SNP
7	137450501	rs57690174	A	G	100	PASS	AC=282;AF=0.0563099;AN=5008;NS=2504;DP=17628;EAS_AF=0;AMR_AF=0.0346;AFR_AF=0.1815;EUR_AF=0.0139;SAS_AF=0.0041;AA=A|||;VT=SNP
7	137450543	rs3800661	G	A	100	PASS	AC=1183;AF=0.236222;AN=5008;NS=2504;DP=16762;EAS_AF=0.2292;AMR_AF=0.1657;AFR_AF=0.1672;EUR_AF=0.2932;SAS_AF=0.3282;AA=G|||;VT=SNP
7	137450754	rs118015191	T	C	100	PASS	AC=152;AF=0.0303514;AN=5008;NS=2504;DP=20301;EAS_AF=0.003;AMR_AF=0.0403;AFR_AF=0.003;EUR_AF=0.0507;SAS_AF=0.0675;AA=T|||;VT=SNP
7	137452580	rs61190658	A	G	100	PASS	AC=560;AF=0.111821;AN=5008;NS=2504;DP=18195;EAS_AF=0.0724;AMR_AF=0.0403;AFR_AF=0.3222;EUR_AF=0.0149;SAS_AF=0.0184;AA=G|||;VT=SNP
7	137453147	rs6467717	C	T	100	PASS	AC=2534;AF=0.50599;AN=5008;NS=2504;DP=18857;EAS_AF=0.4157;AMR_AF=0.2939;AFR_AF=0.8797;EUR_AF=0.3559;SAS_AF=0.3988;AA=T|||;VT=SNP
7	137453553	rs59490500	G	A	100	PASS	AC=279;AF=0.0557109;AN=5008;NS=2504;DP=17702;EAS_AF=0;AMR_AF=0.0346;AFR_AF=0.1785;EUR_AF=0.0139;SAS_AF=0.0051;AA=G|||;VT=SNP
7	137453903	rs57750904	C	T	100	PASS	AC=279;AF=0.0557109;AN=5008;NS=2504;DP=17360;EAS_AF=0;AMR_AF=0.0346;AFR_AF=0.1793;EUR_AF=0.0139;SAS_AF=0.0041;AA=C|||;VT=SNP
7	137453931	rs10229376	T	G	100	PASS	AC=433;AF=0.0864617;AN=5008;NS=2504;DP=17759;EAS_AF=0.1101;AMR_AF=0.0591;AFR_AF=0.1362;EUR_AF=0.0447;SAS_AF=0.0573;AA=T|||;VT=SNP
7	137453978	rs57189840	G	A	100	PASS	AC=279;AF=0.0557109;AN=5008;NS=2504;DP=18462;EAS_AF=0;AMR_AF=0.0346;AFR_AF=0.1793;EUR_AF=0.0139;SAS_AF=0.0041;AA=G|||;VT=SNP
7	137453994	rs2009990	T	C	100	PASS	AC=1228;AF=0.245208;AN=5008;NS=2504;DP=18139;EAS_AF=0.2341;AMR_AF=0.1772;AFR_AF=0.1967;EUR_AF=0.2942;SAS_AF=0.32;AA=T|||;VT=SNP
7	137454049	rs60594385	A	T	100	PASS	AC=279;AF=0.0557109;AN=5008;NS=2504;DP=18425;EAS_AF=0;AMR_AF=0.0346;AFR_AF=0.1793;EUR_AF=0.0139;SAS_AF=0.0041;AA=A|||;VT=SNP
7	137455683	rs117181764	C	T	100	PASS	AC=39;AF=0.00778754;AN=5008;NS=2504;DP=12340;EAS_AF=0;AMR_AF=0.0086;AFR_AF=0.0015;EUR_AF=0.0249;SAS_AF=0.0061;AA=C|||;VT=SNP
7	137456003	rs1963844	A	C	100	PASS	AC=1537;AF=0.306909;AN=5008;NS=2504;DP=15010;EAS_AF=0.2321;AMR_AF=0.196;AFR_AF=0.4145;EUR_AF=0.3002;SAS_AF=0.3241;AA=A|||;VT=SNP
7	137456365	rs117592476	A	G	100	PASS	AC=27;AF=0.00539137;AN=5008;NS=2504;DP=18682;EAS_AF=0;AMR_AF=0.0101;AFR_AF=0;EUR_AF=0.0199;SAS_AF=0;AA=A|||;VT=SNP
7	137456458	rs17169433	A	G	100	PASS	AC=280;AF=0.0559105;AN=5008;NS=2504;DP=19604;EAS_AF=0;AMR_AF=0.0346;AFR_AF=0.18;EUR_AF=0.0139;SAS_AF=0.0041;AA=G|||;VT=SNP
7	137457120	rs4732267	G	C	100	PASS	AC=2368;AF=0.472843;AN=5008;NS=2504;DP=17373;EAS_AF=0.3383;AMR_AF=0.2968;AFR_AF=0.8343;EUR_AF=0.3549;SAS_AF=0.3691;AA=C|||;VT=SNP
7	137457165	rs73462663	A	G	100	PASS	AC=282;AF=0.0563099;AN=5008;NS=2504;DP=17751;EAS_AF=0;AMR_AF=0.0346;AFR_AF=0.1815;EUR_AF=0.0139;SAS_AF=0.0041;AA=G|||;VT=SNP
7	137459865	rs3800662	T	A	100	PASS	AC=1168;AF=0.233227;AN=5008;NS=2504;DP=16699;EAS_AF=0.253;AMR_AF=0.1657;AFR_AF=0.4191;EUR_AF=0.0954;SAS_AF=0.1513;AA=T|||;VT=SNP
7	137459882	rs3800663	C	T	100	PASS	AC=911;AF=0.181909;AN=5008;NS=2504;DP=16765;EAS_AF=0.251;AMR_AF=0.1441;AFR_AF=0.2405;EUR_AF=0.0954;SAS_AF=0.1472;AA=C|||;VT=SNP
7	137461416	rs75967976	G	A	100	PASS	AC=40;AF=0.00798722;AN=5008;NS=2504;DP=19856;EAS_AF=0;AMR_AF=0.0072;AFR_AF=0.0023;EUR_AF=0.0239;SAS_AF=0.0082;AA=G|||;VT=SNP
7	137461581	rs7785642	C	A	100	PASS	AC=2725;AF=0.544129;AN=5008;NS=2504;DP=18895;EAS_AF=0.3899;AMR_AF=0.3746;AFR_AF=0.9092;EUR_AF=0.3817;SAS_AF=0.4969;AA=A|||;VT=SNP
7	137462651	rs6978836	C	T	100	PASS	AC=1431;AF=0.285743;AN=5008;NS=2504;DP=17836;EAS_AF=0.1349;AMR_AF=0.2464;AFR_AF=0.3245;EUR_AF=0.3509;SAS_AF=0.3497;AA=A|||;VT=SNP
7	137464023	rs7802987	T	C	100	PASS	AC=1205;AF=0.240615;AN=5008;NS=2504;DP=14836;EAS_AF=0.2579;AMR_AF=0.1657;AFR_AF=0.438;EUR_AF=0.1024;SAS_AF=0.1513;AA=C|||;VT=SNP
7	137464456	rs62490511	A	T	100	PASS	AC=212;AF=0.0423323;AN=5008;NS=2504;DP=15568;EAS_AF=0;AMR_AF=0.0937;AFR_AF=0.0053;EUR_AF=0.1173;SAS_AF=0.0225;AA=A|||;VT=SNP
7	137466515	rs1424365	G	A	100	PASS	AC=2145;AF=0.428315;AN=5008;NS=2504;DP=22416;EAS_AF=0.6032;AMR_AF=0.5764;AFR_AF=0.0817;EUR_AF=0.5408;SAS_AF=0.4959;AA=G|||;VT=SNP
7	137466781	rs10281320	G	C	100	PASS	AC=1043;AF=0.208267;AN=5008;NS=2504;DP=20635;EAS_AF=0.2569;AMR_AF=0.1499;AFR_AF=0.3238;EUR_AF=0.1054;SAS_AF=0.1493;AA=G|||;VT=SNP
7	137467340	rs75127001	C	G	100	PASS	AC=378;AF=0.0754792;AN=5008;NS=2504;DP=19839;EAS_AF=0.0615;AMR_AF=0.1153;AFR_AF=0.0401;EUR_AF=0.0885;SAS_AF=0.0961;AA=C|||;VT=SNP
7	137467829	rs2351857	T	C	100	PASS	AC=2865;AF=0.572085;AN=5008;NS=2504;DP=20569;EAS_AF=0.4018;AMR_AF=0.4236;AFR_AF=0.916;EUR_AF=0.4592;SAS_AF=0.5041;AA=C|||;VT=SNP
7	137468635	rs35571756	T	C	100	PASS	AC=1472;AF=0.29393;AN=5008;NS=2504;DP=20582;EAS_AF=0.1349;AMR_AF=0.2435;AFR_AF=0.354;EUR_AF=0.3539;SAS_AF=0.3507;AA=T|||;VT=SNP
7	137468992	rs79477588	C	T	100	PASS	AC=258;AF=0.0515176;AN=5008;NS=2504;DP=19838;EAS_AF=0.0615;AMR_AF=0.0922;AFR_AF=0.0076;EUR_AF=0.0368;SAS_AF=0.0869;AA=C|||;VT=SNP
7	137469091	rs10954585	C	T	100	PASS	AC=2145;AF=0.428315;AN=5008;NS=2504;DP=19931;EAS_AF=0.5992;AMR_AF=0.5778;AFR_AF=0.0832;EUR_AF=0.5417;SAS_AF=0.4959;AA=C|||;VT=SNP
7	137469108	rs12532360	C	T	100	PASS	AC=3536;AF=0.70607;AN=5008;NS=2504;DP=19859;EAS_AF=0.8651;AMR_AF=0.7579;AFR_AF=0.6452;EUR_AF=0.6461;SAS_AF=0.6493;AA=T|||;VT=SNP
7	137469157	rs58792104	A	G	100	PASS	AC=1300;AF=0.259585;AN=5008;NS=2504;DP=19455;EAS_AF=0.2659;AMR_AF=0.1715;AFR_AF=0.4977;EUR_AF=0.1034;SAS_AF=0.1544;AA=A|||;VT=SNP
7	137469184	rs10954586	G	A	100	PASS	AC=2226;AF=0.444489;AN=5008;NS=2504;DP=19211;EAS_AF=0.5992;AMR_AF=0.5865;AFR_AF=0.1392;EUR_AF=0.5427;SAS_AF=0.4959;AA=G|||;VT=SNP
7	137469783	rs35868402	C	T	100	PASS	AC=1493;AF=0.298123;AN=5008;NS=2504;DP=16738;EAS_AF=0.1359;AMR_AF=0.2421;AFR_AF=0.3744;EUR_AF=0.3489;SAS_AF=0.3497;AA=C|||;VT=SNP
7	137470317	rs60672754	T	C	100	PASS	AC=326;AF=0.0650958;AN=5008;NS=2504;DP=16956;EAS_AF=0.1974;AMR_AF=0.0173;AFR_AF=0.0416;EUR_AF=0.0149;SAS_AF=0.046;AA=T|||;VT=SNP
7	137471881	rs113038285	C	A	100	PASS	AC=372;AF=0.0742812;AN=5008;NS=2504;DP=20591;EAS_AF=0.0575;AMR_AF=0.1138;AFR_AF=0.0401;EUR_AF=0.0875;SAS_AF=0.0961;AA=C|||;VT=SNP
7	137472417	rs958549	C	T	100	PASS	AC=2769;AF=0.552915;AN=5008;NS=2504;DP=21538;EAS_AF=0.3919;AMR_AF=0.415;AFR_AF=0.8616;EUR_AF=0.4553;SAS_AF=0.5;AA=C|||;VT=SNP
7	137472935	rs9690172	C	G	100	PASS	AC=1567;AF=0.312899;AN=5008;NS=2504;DP=16990;EAS_AF=0.12;AMR_AF=0.2493;AFR_AF=0.4387;EUR_AF=0.3499;SAS_AF=0.3487;AA=C|||;VT=SNP
7	137474052	rs889867	T	A	100	PASS	AC=1713;AF=0.342053;AN=5008;NS=2504;DP=13654;EAS_AF=0.124;AMR_AF=0.2651;AFR_AF=0.5386;EUR_AF=0.3519;SAS_AF=0.3456;AA=T|||;VT=SNP
7	137474174	rs73152544	T	A	100	PASS	AC=94;AF=0.01877;AN=5008;NS=2504;DP=14891;EAS_AF=0;AMR_AF=0.0432;AFR_AF=0.003;EUR_AF=0.0567;SAS_AF=0.0031;AA=T|||;VT=SNP
7	137474874	rs889868	G	A	100	PASS	AC=3384;AF=0.675719;AN=5008;NS=2504;DP=17411;EAS_AF=0.875;AMR_AF=0.7406;AFR_AF=0.534;EUR_AF=0.6461;SAS_AF=0.6462;AA=A|||;VT=SNP
7	137475404	rs4728421	G	A	100	PASS	AC=2751;AF=0.549321;AN=5008;NS=2504;DP=17633;EAS_AF=0.381;AMR_AF=0.415;AFR_AF=0.8608;EUR_AF=0.4563;SAS_AF=0.4928;AA=A|||;VT=SNP
7	137476571	rs3800665	C	T	100	PASS	AC=1023;AF=0.204273;AN=5008;NS=2504;DP=19363;EAS_AF=0.253;AMR_AF=0.1499;AFR_AF=0.3139;EUR_AF=0.1034;SAS_AF=0.1483;AA=C|||;VT=SNP
7	137477363	rs4732268	G	A	100	PASS	AC=1712;AF=0.341853;AN=5008;NS=2504;DP=21289;EAS_AF=0.124;AMR_AF=0.268;AFR_AF=0.5401;EUR_AF=0.3479;SAS_AF=0.3446;AA=G|||;VT=SNP
7	137477912	rs1559490	C	T	100	PASS	AC=1426;AF=0.284744;AN=5008;NS=2504;DP=18366;EAS_AF=0.121;AMR_AF=0.2464;AFR_AF=0.3419;EUR_AF=0.3489;SAS_AF=0.3374;AA=C|||;VT=SNP
7	137478069	rs1895581	C	T	100	PASS	AC=2137;AF=0.426717;AN=5008;NS=2504;DP=16247;EAS_AF=0.5843;AMR_AF=0.5735;AFR_AF=0.0832;EUR_AF=0.5417;SAS_AF=0.5061;AA=C|||;VT=SNP
7	137478247	rs7792693	A	G	100	PASS	AC=536;AF=0.107029;AN=5008;NS=2504;DP=16360;EAS_AF=0.2272;AMR_AF=0.0259;AFR_AF=0.1664;EUR_AF=0.0159;SAS_AF=0.0542;AA=A|||;VT=SNP
7	137478951	rs62490515	G	C	100	PASS	AC=24;AF=0.00479233;AN=5008;NS=2504;DP=19366;EAS_AF=0;AMR_AF=0.0072;AFR_AF=0;EUR_AF=0.0189;SAS_AF=0;AA=G|||;VT=SNP
7	137479043	rs3778818	T	C	100	PASS	AC=1310;AF=0.261581;AN=5008;NS=2504;DP=19681;EAS_AF=0.2937;AMR_AF=0.1628;AFR_AF=0.4879;EUR_AF=0.1054;SAS_AF=0.1534;AA=T|||;VT=SNP
7	137479825	rs1559491	A	G	100	PASS	AC=2973;AF=0.59365;AN=5008;NS=2504;DP=19930;EAS_AF=0.4187;AMR_AF=0.4438;AFR_AF=0.966;EUR_AF=0.4751;SAS_AF=0.499;AA=G|||;VT=SNP
7	137480792	rs74482009	C	T	100	PASS	AC=409;AF=0.0816693;AN=5008;NS=2504;DP=18962;EAS_AF=0.0605;AMR_AF=0.1297;AFR_AF=0.0424;EUR_AF=0.1044;SAS_AF=0.0992;AA=C|||;VT=SNP
7	137480866	rs75309407	T	C	100	PASS	AC=411;AF=0.0820687;AN=5008;NS=2504;DP=19734;EAS_AF=0.0625;AMR_AF=0.1297;AFR_AF=0.0424;EUR_AF=0.1044;SAS_AF=0.0992;AA=T|||;VT=SNP
7	137482296	rs1424366	G	C	100	PASS	AC=1363;AF=0.272165;AN=5008;NS=2504;DP=16971;EAS_AF=0.122;AMR_AF=0.245;AFR_AF=0.289;EUR_AF=0.3529;SAS_AF=0.3405;AA=G|||;VT=SNP
7	137482904	rs7790958	G	T	100	PASS	AC=1200;AF=0.239617;AN=5008;NS=2504;DP=15341;EAS_AF=0.2867;AMR_AF=0.17;AFR_AF=0.3964;EUR_AF=0.1203;SAS_AF=0.1513;AA=T|||;VT=SNP
7	137483664	rs13243717	A	C	100	PASS	AC=1522;AF=0.303914;AN=5008;NS=2504;DP=17872;EAS_AF=0.125;AMR_AF=0.255;AFR_AF=0.4002;EUR_AF=0.3529;SAS_AF=0.3425;AA=A|||;VT=SNP
7	137485153	rs13223620	A	G	100	PASS	AC=76;AF=0.0151757;AN=5008;NS=2504;DP=17166;EAS_AF=0;AMR_AF=0.0173;AFR_AF=0.003;EUR_AF=0.0557;SAS_AF=0.0041;AA=A|||;VT=SNP
7	137486068	rs748260	A	G	100	PASS	AC=2821;AF=0.563299;AN=5008;NS=2504;DP=18778;EAS_AF=0.4177;AMR_AF=0.4467;AFR_AF=0.8306;EUR_AF=0.499;SAS_AF=0.501;AA=G|||;VT=SNP
7	137486254	rs79020676	T	C	100	PASS	AC=273;AF=0.0545128;AN=5008;NS=2504;DP=19983;EAS_AF=0.0645;AMR_AF=0.0922;AFR_AF=0.0151;EUR_AF=0.0388;SAS_AF=0.0869;AA=T|||;VT=SNP
7	137486709	rs10954587	T	C	100	PASS	AC=1442;AF=0.287939;AN=5008;NS=2504;DP=21344;EAS_AF=0.123;AMR_AF=0.2622;AFR_AF=0.3169;EUR_AF=0.3777;SAS_AF=0.3446;AA=T|||;VT=SNP
7	137487237	rs75546197	A	T	100	PASS	AC=112;AF=0.0223642;AN=5008;NS=2504;DP=20303;EAS_AF=0;AMR_AF=0.0375;AFR_AF=0.0045;EUR_AF=0.0676;SAS_AF=0.0123;AA=A|||;VT=SNP
7	137488593	rs55765711	T	G	100	PASS	AC=99;AF=0.0197684;AN=5008;NS=2504;DP=20341;EAS_AF=0;AMR_AF=0.0447;AFR_AF=0.003;EUR_AF=0.0567;SAS_AF=0.0072;AA=T|||;VT=SNP
7	137490722	rs73152547	A	G	100	PASS	AC=102;AF=0.0203674;AN=5008;NS=2504;DP=22816;EAS_AF=0;AMR_AF=0.0447;AFR_AF=0.0008;EUR_AF=0.0557;SAS_AF=0.0143;AA=A|||;VT=SNP
7	137490778	rs7810652	T	C	100	PASS	AC=3063;AF=0.611621;AN=5008;NS=2504;DP=23036;EAS_AF=0.4266;AMR_AF=0.5865;AFR_AF=0.9644;EUR_AF=0.4682;SAS_AF=0.4908;AA=C|||;VT=SNP
7	137491469	rs60959469	G	A	100	PASS	AC=338;AF=0.067492;AN=5008;NS=2504;DP=17301;EAS_AF=0;AMR_AF=0.0447;AFR_AF=0.1914;EUR_AF=0.0408;SAS_AF=0.0133;AA=G|||;VT=SNP
7	137491932	rs3800669	C	T	100	PASS	AC=1788;AF=0.357029;AN=5008;NS=2504;DP=20348;EAS_AF=0.0714;AMR_AF=0.402;AFR_AF=0.3949;EUR_AF=0.5169;SAS_AF=0.4039;AA=T|||;VT=SNP
7	137492254	rs76675337	G	A	100	PASS	AC=82;AF=0.0163738;AN=5008;NS=2504;DP=19240;EAS_AF=0;AMR_AF=0.0317;AFR_AF=0.0061;EUR_AF=0.0388;SAS_AF=0.0133;AA=C|||;VT=SNP
7	137492832	rs6944671	C	T	100	PASS	AC=2233;AF=0.445887;AN=5008;NS=2504;DP=19300;EAS_AF=0.1468;AMR_AF=0.4222;AFR_AF=0.6762;EUR_AF=0.4821;SAS_AF=0.4223;AA=T|||;VT=SNP
7	137493265	rs10267736	C	T	100	PASS	AC=1688;AF=0.337061;AN=5008;NS=2504;DP=16995;EAS_AF=0.0704;AMR_AF=0.3977;AFR_AF=0.3245;EUR_AF=0.5149;SAS_AF=0.4029;AA=C|||;VT=SNP
7	137493711	rs76954340	C	T	100	PASS	AC=86;AF=0.0171725;AN=5008;NS=2504;DP=17199;EAS_AF=0;AMR_AF=0.0317;AFR_AF=0.0091;EUR_AF=0.0388;SAS_AF=0.0133;AA=C|||;VT=SNP
7	137494908	rs12707373	T	C	100	PASS	AC=1591;AF=0.317692;AN=5008;NS=2504;DP=19274;EAS_AF=0.0724;AMR_AF=0.3963;AFR_AF=0.2489;EUR_AF=0.5159;SAS_AF=0.4039;AA=T|||;VT=SNP
7	137495345	rs7789508	C	T	100	PASS	AC=2402;AF=0.479633;AN=5008;NS=2504;DP=19766;EAS_AF=0.1478;AMR_AF=0.4625;AFR_AF=0.7413;EUR_AF=0.5219;SAS_AF=0.4366;AA=T|||;VT=SNP
7	137495356	rs7808530	T	C	100	PASS	AC=1774;AF=0.354233;AN=5008;NS=2504;DP=19520;EAS_AF=0.0714;AMR_AF=0.4135;AFR_AF=0.379;EUR_AF=0.5159;SAS_AF=0.4039;AA=T|||;VT=SNP
7	137495594	rs7789830	C	A	100	PASS	AC=1254;AF=0.250399;AN=5008;NS=2504;DP=19727;EAS_AF=0.0694;AMR_AF=0.3516;AFR_AF=0.0628;EUR_AF=0.4761;SAS_AF=0.3865;AA=C|||;VT=SNP
7	137495701	rs7808994	T	C	100	PASS	AC=2531;AF=0.505391;AN=5008;NS=2504;DP=20092;EAS_AF=0.1478;AMR_AF=0.4712;AFR_AF=0.8336;EUR_AF=0.5219;SAS_AF=0.4376;AA=T|||;VT=SNP
7	137496607	rs6961920	A	T	100	PASS	AC=2614;AF=0.521965;AN=5008;NS=2504;DP=20076;EAS_AF=0.1478;AMR_AF=0.4712;AFR_AF=0.8979;EUR_AF=0.5209;SAS_AF=0.4366;AA=N|||;VT=SNP
7	137496871	rs6966474	G	A	100	PASS	AC=1907;AF=0.380791;AN=5008;NS=2504;DP=18364;EAS_AF=0.0714;AMR_AF=0.415;AFR_AF=0.4796;EUR_AF=0.5159;SAS_AF=0.4029;AA=A|||;VT=SNP
7	137497157	rs6966888	G	A	100	PASS	AC=86;AF=0.0171725;AN=5008;NS=2504;DP=19198;EAS_AF=0;AMR_AF=0.0288;AFR_AF=0.0008;EUR_AF=0.0308;SAS_AF=0.0348;AA=G|||;VT=SNP
7	137497273	rs192550100	C	T	100	PASS	AC=32;AF=0.00638978;AN=5008;NS=2504;DP=19627;EAS_AF=0;AMR_AF=0.0101;AFR_AF=0.0015;EUR_AF=0.0099;SAS_AF=0.0133;AA=C|||;VT=SNP
7	137497570	rs73152549	G	A	100	PASS	AC=32;AF=0.00638978;AN=5008;NS=2504;DP=21344;EAS_AF=0;AMR_AF=0.0029;AFR_AF=0;EUR_AF=0.0169;SAS_AF=0.0133;AA=G|||;VT=SNP
7	137497958	rs6467720	G	T	100	PASS	AC=1834;AF=0.366214;AN=5008;NS=2504;DP=21190;EAS_AF=0.0714;AMR_AF=0.4063;AFR_AF=0.4319;EUR_AF=0.5149;SAS_AF=0.3998;AA=G|||;VT=SNP
7	137499360	rs112717664	C	T	100	PASS	AC=79;AF=0.0157748;AN=5008;NS=2504;DP=16514;EAS_AF=0;AMR_AF=0.0288;AFR_AF=0.0008;EUR_AF=0.0308;SAS_AF=0.0276;AA=C|||;VT=SNP
7	137499502	rs77232710	C	T	100	PASS	AC=99;AF=0.0197684;AN=5008;NS=2504;DP=17343;EAS_AF=0;AMR_AF=0.0317;AFR_AF=0.0189;EUR_AF=0.0388;SAS_AF=0.0133;AA=C|||;VT=SNP
7	137502606	rs73152550	T	C	100	PASS	AC=79;AF=0.0157748;AN=5008;NS=2504;DP=22080;EAS_AF=0;AMR_AF=0.0231;AFR_AF=0;EUR_AF=0.0447;SAS_AF=0.0184;AA=T|||;VT=SNP
7	137503480	rs2246546	A	G	100	PASS	AC=2530;AF=0.505192;AN=5008;NS=2504;DP=16461;EAS_AF=0.1726;AMR_AF=0.464;AFR_AF=0.8101;EUR_AF=0.5219;SAS_AF=0.4479;AA=G|||;VT=SNP
7	137504678	rs138074985	T	C	100	PASS	AC=50;AF=0.00998403;AN=5008;NS=2504;DP=23168;EAS_AF=0;AMR_AF=0.0144;AFR_AF=0.0015;EUR_AF=0.0338;SAS_AF=0.0041;AA=T|||;VT=SNP
7	137505111	rs73152551	T	C	100	PASS	AC=79;AF=0.0157748;AN=5008;NS=2504;DP=19195;EAS_AF=0;AMR_AF=0.0231;AFR_AF=0;EUR_AF=0.0447;SAS_AF=0.0184;AA=T|||;VT=SNP
7	137505559	rs113184386	G	A	100	PASS	AC=79;AF=0.0157748;AN=5008;NS=2504;DP=15526;EAS_AF=0;AMR_AF=0.0303;AFR_AF=0.0053;EUR_AF=0.0378;SAS_AF=0.0133;AA=G|||;VT=SNP
7	137505720	rs2551366	G	A	100	PASS	AC=1923;AF=0.383986;AN=5008;NS=2504;DP=18369;EAS_AF=0.0754;AMR_AF=0.4179;AFR_AF=0.4894;EUR_AF=0.5129;SAS_AF=0.4029;AA=A|||;VT=SNP
7	137506041	rs889869	G	A	100	PASS	AC=2392;AF=0.477636;AN=5008;NS=2504;DP=21072;EAS_AF=0.1478;AMR_AF=0.4611;AFR_AF=0.7398;EUR_AF=0.5179;SAS_AF=0.4335;AA=A|||;VT=SNP
7	137506939	rs4728422	G	C	100	PASS	AC=34;AF=0.00678914;AN=5008;NS=2504;DP=15406;EAS_AF=0;AMR_AF=0.0101;AFR_AF=0.0015;EUR_AF=0.0129;SAS_AF=0.0123;AA=G|||;VT=SNP
7	137508659	rs145272806	A	G	100	PASS	AC=34;AF=0.00678914;AN=5008;NS=2504;DP=19490;EAS_AF=0;AMR_AF=0.0101;AFR_AF=0.0015;EUR_AF=0.0129;SAS_AF=0.0123;AA=A|||;VT=SNP
7	137509091	rs28721365	C	T	100	PASS	AC=2207;AF=0.440695;AN=5008;NS=2504;DP=15184;EAS_AF=0.1419;AMR_AF=0.4467;AFR_AF=0.6135;EUR_AF=0.5119;SAS_AF=0.4376;AA=C|||;VT=SNP
7	137509653	rs10254224	G	A	100	PASS	AC=1242;AF=0.248003;AN=5008;NS=2504;DP=20086;EAS_AF=0.0923;AMR_AF=0.1124;AFR_AF=0.7383;EUR_AF=0.0557;SAS_AF=0.0399;AA=G|||;VT=SNP
7	137509967	rs10257218	C	T	100	PASS	AC=1283;AF=0.25619;AN=5008;NS=2504;DP=17380;EAS_AF=0.1042;AMR_AF=0.1124;AFR_AF=0.7587;EUR_AF=0.0557;SAS_AF=0.0419;AA=T|||;VT=SNP
7	137510963	rs28408194	A	G	100	PASS	AC=384;AF=0.0766773;AN=5008;NS=2504;DP=20524;EAS_AF=0;AMR_AF=0.0648;AFR_AF=0.211;EUR_AF=0.0467;SAS_AF=0.0133;AA=A|||;VT=SNP
7	137512938	rs28491578	T	G	100	PASS	AC=387;AF=0.0772764;AN=5008;NS=2504;DP=18750;EAS_AF=0;AMR_AF=0.0663;AFR_AF=0.2118;EUR_AF=0.0477;SAS_AF=0.0133;AA=T|||;VT=SNP
7	137513679	rs76147906	A	C	100	PASS	AC=264;AF=0.0527157;AN=5008;NS=2504;DP=21168;EAS_AF=0;AMR_AF=0.0519;AFR_AF=0.1263;EUR_AF=0.0477;SAS_AF=0.0133;AA=A|||;VT=SNP
7	137514006	rs3823553	T	G	100	PASS	AC=1296;AF=0.258786;AN=5008;NS=2504;DP=21422;EAS_AF=0.1151;AMR_AF=0.1153;AFR_AF=0.7557;EUR_AF=0.0557;SAS_AF=0.046;AA=G|||;VT=SNP
7	137514007	rs3823554	A	C	100	PASS	AC=1296;AF=0.258786;AN=5008;NS=2504;DP=21395;EAS_AF=0.1151;AMR_AF=0.1153;AFR_AF=0.7557;EUR_AF=0.0557;SAS_AF=0.046;AA=C|||;VT=SNP
7	137514791	rs7796821	A	G	100	PASS	AC=1315;AF=0.26258;AN=5008;NS=2504;DP=20361;EAS_AF=0.125;AMR_AF=0.1153;AFR_AF=0.761;EUR_AF=0.0557;SAS_AF=0.0481;AA=G|||;VT=SNP
7	137515502	rs10256707	C	G	100	PASS	AC=1307;AF=0.260982;AN=5008;NS=2504;DP=18859;EAS_AF=0.125;AMR_AF=0.1167;AFR_AF=0.7564;EUR_AF=0.0557;SAS_AF=0.045;AA=C|||;VT=SNP
7	137515607	rs28634434	G	A	100	PASS	AC=377;AF=0.0752796;AN=5008;NS=2504;DP=18584;EAS_AF=0;AMR_AF=0.0648;AFR_AF=0.205;EUR_AF=0.0477;SAS_AF=0.0133;AA=G|||;VT=SNP
7	137515613	rs2617890	G	A	100	PASS	AC=1335;AF=0.266573;AN=5008;NS=2504;DP=18564;EAS_AF=0.0952;AMR_AF=0.3545;AFR_AF=0.1233;EUR_AF=0.4414;SAS_AF=0.3947;AA=G|||;VT=SNP
7	137515993	rs10230788	A	G	100	PASS	AC=1314;AF=0.26238;AN=5008;NS=2504;DP=18684;EAS_AF=0.125;AMR_AF=0.1153;AFR_AF=0.7648;EUR_AF=0.0567;SAS_AF=0.0409;AA=G|||;VT=SNP
7	137516195	rs116879338	A	C	100	PASS	AC=102;AF=0.0203674;AN=5008;NS=2504;DP=20220;EAS_AF=0;AMR_AF=0.0389;AFR_AF=0.0113;EUR_AF=0.0368;SAS_AF=0.0235;AA=a|||;VT=SNP
7	137516329	rs10260637	C	T	100	PASS	AC=1200;AF=0.239617;AN=5008;NS=2504;DP=21351;EAS_AF=0.1052;AMR_AF=0.111;AFR_AF=0.6989;EUR_AF=0.0537;SAS_AF=0.0399;AA=T|||;VT=SNP
7	137516710	rs6974718	C	T	100	PASS	AC=1281;AF=0.255791;AN=5008;NS=2504;DP=22274;EAS_AF=0.0982;AMR_AF=0.1138;AFR_AF=0.7617;EUR_AF=0.0557;SAS_AF=0.0409;AA=T|||;VT=SNP
7	137518545	rs76182023	C	T	100	PASS	AC=97;AF=0.019369;AN=5008;NS=2504;DP=20283;EAS_AF=0;AMR_AF=0.0346;AFR_AF=0.0091;EUR_AF=0.0477;SAS_AF=0.0133;AA=C|||;VT=SNP
7	137518712	rs146447683	A	G	100	PASS	AC=33;AF=0.00658946;AN=5008;NS=2504;DP=22098;EAS_AF=0;AMR_AF=0.013;AFR_AF=0.0015;EUR_AF=0.0209;SAS_AF=0.001;AA=A|||;VT=SNP
7	137519062	rs113163488	G	A	100	PASS	AC=16;AF=0.00319489;AN=5008;NS=2504;DP=21515;EAS_AF=0;AMR_AF=0.0014;AFR_AF=0;EUR_AF=0.0149;SAS_AF=0;AA=G|||;VT=SNP
7	137519767	rs117105830	G	A	100	PASS	AC=35;AF=0.00698882;AN=5008;NS=2504;DP=19732;EAS_AF=0.001;AMR_AF=0.0029;AFR_AF=0;EUR_AF=0.0179;SAS_AF=0.0143;AA=G|||;VT=SNP
7	137521579	rs117476611	C	T	100	PASS	AC=15;AF=0.00299521;AN=5008;NS=2504;DP=20632;EAS_AF=0;AMR_AF=0.0029;AFR_AF=0.0015;EUR_AF=0.0099;SAS_AF=0.001;AA=C|||;VT=SNP
7	137522834	rs145485777	C	T	100	PASS	AC=305;AF=0.0609026;AN=5008;NS=2504;DP=14098;EAS_AF=0;AMR_AF=0.049;AFR_AF=0.1573;EUR_AF=0.0497;SAS_AF=0.0133;AA=C|||;VT=SNP
7	137523085	rs4732271	C	T	100	PASS	AC=77;AF=0.0153754;AN=5008;NS=2504;DP=17437;EAS_AF=0;AMR_AF=0.0274;AFR_AF=0.0008;EUR_AF=0.0348;SAS_AF=0.0225;AA=C|||;VT=SNP
7	137523187	rs113903501	G	A	100	PASS	AC=41;AF=0.0081869;AN=5008;NS=2504;DP=18144;EAS_AF=0;AMR_AF=0.0058;AFR_AF=0.0023;EUR_AF=0.0249;SAS_AF=0.0092;AA=G|||;VT=SNP
7	137529017	rs146833023	C	T	100	PASS	AC=83;AF=0.0165735;AN=5008;NS=2504;DP=22720;EAS_AF=0;AMR_AF=0.0749;AFR_AF=0.0008;EUR_AF=0.0129;SAS_AF=0.0174;AA=C|||;VT=SNP
7	137529578	rs6978230	G	A	100	PASS	AC=1316;AF=0.26278;AN=5008;NS=2504;DP=19724;EAS_AF=0.0546;AMR_AF=0.1239;AFR_AF=0.8154;EUR_AF=0.0586;SAS_AF=0.0389;AA=A|||;VT=SNP
7	137529713	rs76416374	T	C	100	PASS	AC=72;AF=0.014377;AN=5008;NS=2504;DP=20146;EAS_AF=0;AMR_AF=0.0159;AFR_AF=0;EUR_AF=0.0417;SAS_AF=0.0194;AA=T|||;VT=SNP
7	137530014	rs117588049	G	A	100	PASS	AC=34;AF=0.00678914;AN=5008;NS=2504;DP=19389;EAS_AF=0;AMR_AF=0.0029;AFR_AF=0;EUR_AF=0.0179;SAS_AF=0.0143;AA=G|||;VT=SNP
7	137530583	rs1871213	C	T	100	PASS	AC=636;AF=0.126997;AN=5008;NS=2504;DP=18034;EAS_AF=0.0565;AMR_AF=0.0692;AFR_AF=0.3321;EUR_AF=0.0537;SAS_AF=0.0389;AA=C|||;VT=SNP
7	137531697	rs117303154	C	A	100	PASS	AC=612;AF=0.122204;AN=5008;NS=2504;DP=8043;EAS_AF=0.0536;AMR_AF=0.0692;AFR_AF=0.3132;EUR_AF=0.0557;SAS_AF=0.0409;AA=C|||;VT=SNP
7	137532199	rs1109272	C	A	100	PASS	AC=566;AF=0.113019;AN=5008;NS=2504;DP=15200;EAS_AF=0.0546;AMR_AF=0.0692;AFR_AF=0.2776;EUR_AF=0.0557;SAS_AF=0.0409;AA=C|||;VT=SNP
7	137534627	rs1125727	T	C	100	PASS	AC=3173;AF=0.633586;AN=5008;NS=2504;DP=18583;EAS_AF=0.9038;AMR_AF=0.6657;AFR_AF=0.4017;EUR_AF=0.6292;SAS_AF=0.6503;AA=T|||;VT=SNP
7	137534996	rs1478534	T	C	100	PASS	AC=2086;AF=0.416534;AN=5008;NS=2504;DP=17171;EAS_AF=0.4831;AMR_AF=0.4726;AFR_AF=0.0832;EUR_AF=0.6054;SAS_AF=0.5644;AA=T|||;VT=SNP
7	137535454	rs6943538	C	T	100	PASS	AC=1255;AF=0.250599;AN=5008;NS=2504;DP=18211;EAS_AF=0.1944;AMR_AF=0.1037;AFR_AF=0.6581;EUR_AF=0.0577;SAS_AF=0.0603;AA=T|||;VT=SNP
7	137535706	rs55958814	G	A	100	PASS	AC=262;AF=0.0523163;AN=5008;NS=2504;DP=21563;EAS_AF=0;AMR_AF=0.1023;AFR_AF=0.0083;EUR_AF=0.1491;SAS_AF=0.0307;AA=G|||;VT=SNP
7	137536270	rs79518659	C	T	100	PASS	AC=47;AF=0.00938498;AN=5008;NS=2504;DP=19208;EAS_AF=0;AMR_AF=0.0187;AFR_AF=0.0015;EUR_AF=0.0249;SAS_AF=0.0072;AA=C|||;VT=SNP
7	137536518	rs75047896	A	G	100	PASS	AC=236;AF=0.0471246;AN=5008;NS=2504;DP=21458;EAS_AF=0;AMR_AF=0.0533;AFR_AF=0.1059;EUR_AF=0.0477;SAS_AF=0.0112;AA=A|||;VT=SNP
7	137537526	rs1564227	A	T	100	PASS	AC=3756;AF=0.75;AN=5008;NS=2504;DP=17703;EAS_AF=0.9038;AMR_AF=0.7363;AFR_AF=0.7617;EUR_AF=0.6809;SAS_AF=0.6564;AA=T|||;VT=SNP
7	137537764	rs34546964	T	A	100	PASS	AC=74;AF=0.0147764;AN=5008;NS=2504;DP=17788;EAS_AF=0;AMR_AF=0.0173;AFR_AF=0.0053;EUR_AF=0.0537;SAS_AF=0.001;AA=T|||;VT=SNP
7	137537886	rs11769577	T	C	100	PASS	AC=3760;AF=0.750799;AN=5008;NS=2504;DP=18524;EAS_AF=0.9038;AMR_AF=0.7363;AFR_AF=0.7617;EUR_AF=0.6819;SAS_AF=0.6595;AA=C|||;VT=SNP
7	137538467	rs1382397	G	C	100	PASS	AC=3121;AF=0.623203;AN=5008;NS=2504;DP=20454;EAS_AF=0.9038;AMR_AF=0.6671;AFR_AF=0.3684;EUR_AF=0.6302;SAS_AF=0.6401;AA=G|||;VT=SNP
7	137538568	rs117163640	C	A	100	PASS	AC=33;AF=0.00658946;AN=5008;NS=2504;DP=19630;EAS_AF=0;AMR_AF=0.0187;AFR_AF=0;EUR_AF=0.0159;SAS_AF=0.0041;AA=C|||;VT=SNP
7	137539840	rs7801878	A	G	100	PASS	AC=3766;AF=0.751997;AN=5008;NS=2504;DP=14174;EAS_AF=0.9038;AMR_AF=0.7392;AFR_AF=0.7617;EUR_AF=0.6829;SAS_AF=0.6626;AA=G|||;VT=SNP
7	137540079	rs11767922	C	T	100	PASS	AC=61;AF=0.0121805;AN=5008;NS=2504;DP=19385;EAS_AF=0;AMR_AF=0.013;AFR_AF=0.0008;EUR_AF=0.0398;SAS_AF=0.0112;AA=C|||;VT=SNP
7	137540133	rs141618799	T	C	100	PASS	AC=22;AF=0.00439297;AN=5008;NS=2504;DP=20549;EAS_AF=0;AMR_AF=0.0115;AFR_AF=0;EUR_AF=0.0139;SAS_AF=0;AA=T|||;VT=SNP
7	137540270	rs12531271	A	C	100	PASS	AC=2517;AF=0.502596;AN=5008;NS=2504;DP=21420;EAS_AF=0.7123;AMR_AF=0.6398;AFR_AF=0.1021;EUR_AF=0.6262;SAS_AF=0.6033;AA=A|||;VT=SNP
7	137540931	rs117531595	A	C	100	PASS	AC=32;AF=0.00638978;AN=5008;NS=2504;DP=17253;EAS_AF=0;AMR_AF=0.0043;AFR_AF=0.0015;EUR_AF=0.0249;SAS_AF=0.002;AA=A|||;VT=SNP
7	137541803	rs1478535	T	A	100	PASS	AC=3758;AF=0.750399;AN=5008;NS=2504;DP=16956;EAS_AF=0.9038;AMR_AF=0.7363;AFR_AF=0.761;EUR_AF=0.6819;SAS_AF=0.6585;AA=A|||;VT=SNP
7	137542192	rs11771664	A	C	100	PASS	AC=30;AF=0.00599042;AN=5008;NS=2504;DP=16136;EAS_AF=0;AMR_AF=0.0058;AFR_AF=0.0008;EUR_AF=0.0139;SAS_AF=0.0112;AA=A|||;VT=SNP
7	137542635	rs10244571	G	C	100	PASS	AC=3461;AF=0.691094;AN=5008;NS=2504;DP=17751;EAS_AF=0.9038;AMR_AF=0.6859;AFR_AF=0.6195;EUR_AF=0.6322;SAS_AF=0.6329;AA=G|||;VT=SNP
7	137542744	rs75351709	T	C	100	PASS	AC=99;AF=0.0197684;AN=5008;NS=2504;DP=18020;EAS_AF=0;AMR_AF=0.0447;AFR_AF=0.0061;EUR_AF=0.0487;SAS_AF=0.0112;AA=T|||;VT=SNP
7	137542806	rs9690988	C	A	100	PASS	AC=3756;AF=0.75;AN=5008;NS=2504;DP=17687;EAS_AF=0.9038;AMR_AF=0.7363;AFR_AF=0.761;EUR_AF=0.6819;SAS_AF=0.6564;AA=A|||;VT=SNP
7	137542900	rs9690995	C	A	100	PASS	AC=3446;AF=0.688099;AN=5008;NS=2504;DP=17432;EAS_AF=0.9018;AMR_AF=0.6787;AFR_AF=0.621;EUR_AF=0.6262;SAS_AF=0.6288;AA=C|||;VT=SNP
7	137543181	rs77339858	C	T	100	PASS	AC=225;AF=0.0449281;AN=5008;NS=2504;DP=17831;EAS_AF=0;AMR_AF=0.0504;AFR_AF=0.0983;EUR_AF=0.0487;SAS_AF=0.0112;AA=C|||;VT=SNP
7	137543344	rs78693857	G	A	100	PASS	AC=226;AF=0.0451278;AN=5008;NS=2504;DP=19475;EAS_AF=0;AMR_AF=0.0504;AFR_AF=0.0991;EUR_AF=0.0487;SAS_AF=0.0112;AA=G|||;VT=SNP
7	137543577	rs75696634	A	G	100	PASS	AC=218;AF=0.0435304;AN=5008;NS=2504;DP=21674;EAS_AF=0;AMR_AF=0.0504;AFR_AF=0.093;EUR_AF=0.0487;SAS_AF=0.0112;AA=A|||;VT=SNP
7	137543584	rs12669567	G	A	100	PASS	AC=3101;AF=0.619209;AN=5008;NS=2504;DP=21602;EAS_AF=0.9028;AMR_AF=0.6599;AFR_AF=0.3638;EUR_AF=0.6223;SAS_AF=0.6401;AA=C|||;VT=SNP
7	137544453	rs113399860	G	A	100	PASS	AC=220;AF=0.0439297;AN=5008;NS=2504;DP=18021;EAS_AF=0;AMR_AF=0.049;AFR_AF=0.0968;EUR_AF=0.0467;SAS_AF=0.0112;AA=G|||;VT=SNP
7	137546551	rs9642083	C	G	100	PASS	AC=3758;AF=0.750399;AN=5008;NS=2504;DP=12612;EAS_AF=0.9058;AMR_AF=0.745;AFR_AF=0.7413;EUR_AF=0.6849;SAS_AF=0.6738;AA=C|||;VT=SNP
7	137546567	rs75184417	T	G	100	PASS	AC=216;AF=0.043131;AN=5008;NS=2504;DP=13086;EAS_AF=0;AMR_AF=0.049;AFR_AF=0.093;EUR_AF=0.0477;SAS_AF=0.0112;AA=T|||;VT=SNP
7	137546753	rs74631640	C	T	100	PASS	AC=213;AF=0.0425319;AN=5008;NS=2504;DP=19077;EAS_AF=0;AMR_AF=0.0476;AFR_AF=0.0923;EUR_AF=0.0467;SAS_AF=0.0112;AA=C|||;VT=SNP
7	137547586	rs10235475	A	G	100	PASS	AC=3801;AF=0.758986;AN=5008;NS=2504;DP=18055;EAS_AF=0.9058;AMR_AF=0.7435;AFR_AF=0.7625;EUR_AF=0.6879;SAS_AF=0.6871;AA=G|||;VT=SNP
7	137547800	rs7795163	T	G	100	PASS	AC=3795;AF=0.757788;AN=5008;NS=2504;DP=17847;EAS_AF=0.9058;AMR_AF=0.7435;AFR_AF=0.764;EUR_AF=0.6879;SAS_AF=0.6789;AA=T|||;VT=SNP
7	137548688	rs79446108	G	T	100	PASS	AC=241;AF=0.048123;AN=5008;NS=2504;DP=18133;EAS_AF=0;AMR_AF=0.0504;AFR_AF=0.1127;EUR_AF=0.0467;SAS_AF=0.0102;AA=G|||;VT=SNP
7	137548919	rs4732272	A	G	100	PASS	AC=3797;AF=0.758187;AN=5008;NS=2504;DP=17783;EAS_AF=0.9048;AMR_AF=0.7392;AFR_AF=0.7632;EUR_AF=0.6869;SAS_AF=0.6871;AA=G|||;VT=SNP
7	137549191	rs4732273	T	G	100	PASS	AC=3103;AF=0.619609;AN=5008;NS=2504;DP=17342;EAS_AF=0.9048;AMR_AF=0.6686;AFR_AF=0.3343;EUR_AF=0.6362;SAS_AF=0.6595;AA=T|||;VT=SNP
7	137552005	rs7809282	C	A	100	PASS	AC=3301;AF=0.659145;AN=5008;NS=2504;DP=20321;EAS_AF=0.9028;AMR_AF=0.7089;AFR_AF=0.447;EUR_AF=0.675;SAS_AF=0.6431;AA=C|||;VT=SNP
7	137553110	rs1020961	T	C	100	PASS	AC=3594;AF=0.717652;AN=5008;NS=2504;DP=19352;EAS_AF=0.9256;AMR_AF=0.7046;AFR_AF=0.6747;EUR_AF=0.6412;SAS_AF=0.6493;AA=T|||;VT=SNP
7	137553558	rs9640912	G	A	100	PASS	AC=3099;AF=0.61881;AN=5008;NS=2504;DP=15667;EAS_AF=0.9018;AMR_AF=0.6614;AFR_AF=0.3517;EUR_AF=0.6362;SAS_AF=0.6401;AA=G|||;VT=SNP
7	137554435	rs2351858	G	A	100	PASS	AC=3634;AF=0.725639;AN=5008;NS=2504;DP=16578;EAS_AF=0.9236;AMR_AF=0.6988;AFR_AF=0.7035;EUR_AF=0.6342;SAS_AF=0.6646;AA=A|||;VT=SNP
7	137557021	rs117811042	T	C	100	PASS	AC=44;AF=0.00878594;AN=5008;NS=2504;DP=16578;EAS_AF=0;AMR_AF=0.0144;AFR_AF=0.0023;EUR_AF=0.0239;SAS_AF=0.0072;AA=T|||;VT=SNP
7	137557928	rs75588680	T	C	100	PASS	AC=119;AF=0.023762;AN=5008;NS=2504;DP=21844;EAS_AF=0.001;AMR_AF=0.0461;AFR_AF=0.0197;EUR_AF=0.0497;SAS_AF=0.0102;AA=T|||;VT=SNP
7	137560697	rs9757	C	G	100	PASS	AC=1965;AF=0.392372;AN=5008;NS=2504;DP=18491;EAS_AF=0.4494;AMR_AF=0.4553;AFR_AF=0.0696;EUR_AF=0.6004;SAS_AF=0.5112;AA=C|||;VT=SNP
7	137561818	rs75359457	T	C	100	PASS	AC=96;AF=0.0191693;AN=5008;NS=2504;DP=17350;EAS_AF=0;AMR_AF=0.0447;AFR_AF=0.0038;EUR_AF=0.0497;SAS_AF=0.0102;AA=T|||;VT=SNP
7	137562021	rs113525082	C	A	100	PASS	AC=101;AF=0.0201677;AN=5008;NS=2504;DP=17942;EAS_AF=0;AMR_AF=0.0447;AFR_AF=0.0083;EUR_AF=0.0487;SAS_AF=0.0102;AA=C|||;VT=SNP
7	137562583	rs77924208	A	G	100	PASS	AC=25;AF=0.00499201;AN=5008;NS=2504;DP=20443;EAS_AF=0;AMR_AF=0.0086;AFR_AF=0;EUR_AF=0.0169;SAS_AF=0.002;AA=A|||;VT=SNP
7	137563434	rs3735021	T	C	100	PASS	AC=2119;AF=0.423123;AN=5008;NS=2504;DP=17738;EAS_AF=0.4821;AMR_AF=0.4769;AFR_AF=0.0877;EUR_AF=0.6441;SAS_AF=0.5501;AA=T|||;VT=SNP
7	137564501	rs7783145	C	G	100	PASS	AC=4035;AF=0.805711;AN=5008;NS=2504;DP=17974;EAS_AF=0.9226;AMR_AF=0.7622;AFR_AF=0.9062;EUR_AF=0.7117;SAS_AF=0.6769;AA=G|||;VT=SNP
7	137564884	rs182110092	G	T	100	PASS	AC=45;AF=0.00898562;AN=5008;NS=2504;DP=19916;EAS_AF=0.001;AMR_AF=0.0058;AFR_AF=0.0008;EUR_AF=0.0149;SAS_AF=0.0245;AA=G|||;VT=SNP
7	137569181	rs117944233	C	T	100	PASS	AC=415;AF=0.0828674;AN=5008;NS=2504;DP=15788;EAS_AF=0.1776;AMR_AF=0.1931;AFR_AF=0.0113;EUR_AF=0.0268;SAS_AF=0.0613;AA=C|||;VT=SNP
7	137571601	rs146534453	T	C	100	PASS	AC=27;AF=0.00539137;AN=5008;NS=2504;DP=18858;EAS_AF=0;AMR_AF=0.0058;AFR_AF=0;EUR_AF=0.0229;SAS_AF=0;AA=T|||;VT=SNP
7	137571923	rs6963420	G	A	100	PASS	AC=233;AF=0.0465256;AN=5008;NS=2504;DP=20293;EAS_AF=0.1002;AMR_AF=0.0058;AFR_AF=0.0711;EUR_AF=0.0109;SAS_AF=0.0235;AA=G|||;VT=SNP
7	137571931	rs6963146	C	T	100	PASS	AC=2175;AF=0.434305;AN=5008;NS=2504;DP=20183;EAS_AF=0.3294;AMR_AF=0.2478;AFR_AF=0.823;EUR_AF=0.2386;SAS_AF=0.3507;AA=T|||;VT=SNP
```
