## Supplementary material for "Characterization of shared and ancestry-specific signals driving complex traits using multi-ancestry fine-mapping": mesusiecsinfo

```
*************************************************************

  Multiple Ancestry Sum of Single Effect Model (MESuSiE)          

   Visit http://www.xzlab.org/software.html For Update            

            (C) 2022 Boran Gao, Xiang Zhou                        

              GNU General Public License                          

*************************************************************
# Start data processing for sufficient statistics 
# Create MESuSiE object 
# Start data analysis 

# Data analysis is done, and now generates result 

Potential causal SNPs with PIP > 0.5:  

Credible sets for effects: 
$cs
$cs$L1
 [1] 1220 1282 1286 1292 1297 1300 1305 1307 1310 1311 1313 1314 1316 1320 1322
[16] 1323 1325 1326 1327 1328 1329 1332 1364 1372 1373 1375 1377 1378 1379 1380
[31] 1381 1384 1387 1389 1391 1393 1394 1395 1397 1399 1402 1403 1404 1406 1408
[46] 1410 1412 1413 1416 1419 1425 1430 1431


$cs_category
   L1 
"eur" 

$purity
   min.abs.corr mean.abs.corr median.abs.corr
L1     0.710366     0.9273661        0.926185

$cs_index
[1] 1

$coverage
[1] 0.9522783

$requested_coverage
[1] 0.95


 Use MESuSiE_Plot() for visualization
# Total time used for the analysis: 0.09 mins
```
