## Supplementary material for "Characterization of shared and ancestry-specific signals driving complex traits using multi-ancestry fine-mapping": mesusieoutput

```
                 eur          afr      eur_afr
   [1,] 3.297703e-04 2.062771e-04 9.441245e-06
   [2,] 2.292478e-04 8.168264e-05 2.648707e-05
   [3,] 3.621885e-04 2.031379e-04 9.556096e-06
   [4,] 5.992946e-05 2.578218e-04 1.060626e-04
   [5,] 2.682740e-04 4.674995e-05 5.452955e-05
   [6,] 1.237682e-04 4.788185e-05 1.547895e-05
   [7,] 5.350072e-05 7.941474e-05 1.109342e-05
   [8,] 1.219775e-04 1.309799e-04 1.006433e-05
   [9,] 6.841558e-05 1.267028e-04 1.411006e-05
  [10,] 3.046000e-04 2.741677e-04 9.028700e-06
  [11,] 3.199530e-04 2.743975e-04 9.050859e-06
  [12,] 2.778205e-04 9.722729e-05 1.931747e-04
  [13,] 4.703620e-05 7.640725e-05 9.630971e-06
  [14,] 4.647633e-05 7.790875e-05 9.732439e-06
  [15,] 2.257132e-04 4.650897e-05 4.352390e-05
  [16,] 2.921978e-04 4.648003e-05 5.176729e-05
  [17,] 8.574222e-05 9.146973e-05 4.690428e-05
  [18,] 3.729869e-04 2.491757e-04 9.159890e-06
  [19,] 2.670909e-04 2.431528e-04 8.939242e-06
  [20,] 1.687193e-04 9.971046e-05 1.163969e-04
  [21,] 3.680469e-04 2.432471e-04 9.129950e-06
  [22,] 6.952979e-05 9.239509e-05 1.789944e-05
  [23,] 3.721198e-05 4.868430e-05 9.875346e-06
  [24,] 4.105736e-05 6.477757e-05 1.031420e-05
  [25,] 4.137782e-05 6.485104e-05 1.035697e-05
  [26,] 4.927915e-05 1.181185e-04 8.250976e-06
  [27,] 3.336896e-04 8.668959e-05 1.935997e-04
  [28,] 5.132003e-05 6.924846e-05 9.147335e-06
  [29,] 4.003199e-04 2.206758e-04 9.339076e-06
  [30,] 5.310643e-05 7.229046e-05 9.142790e-06
  [31,] 5.888363e-05 9.890456e-05 7.882190e-06
  [32,] 3.805350e-05 6.649702e-05 9.785102e-06
  [33,] 3.697922e-04 2.506966e-04 9.071874e-06
  [34,] 5.132395e-05 7.307056e-05 9.242822e-06
  [35,] 5.844158e-05 9.470185e-05 7.881379e-06
  [36,] 3.694206e-05 6.365067e-05 9.759974e-06
  [37,] 5.202106e-05 7.073030e-05 9.152305e-06
  [38,] 3.828201e-05 6.437762e-05 9.918807e-06
  [39,] 5.064932e-05 8.244725e-05 9.531045e-06
  [40,] 4.948896e-05 6.858637e-05 9.226789e-06
  [41,] 3.900609e-05 4.901915e-05 1.003971e-05
  [42,] 5.861323e-05 1.056574e-04 7.876464e-06
  [43,] 4.169233e-05 4.975665e-05 1.030880e-05
  [44,] 3.963872e-05 4.931947e-05 1.007501e-05
  [45,] 4.742395e-05 6.719045e-05 9.303363e-06
  [46,] 3.609933e-04 2.014577e-04 9.291216e-06
  [47,] 5.933677e-05 9.054742e-05 7.868321e-06
  [48,] 2.211807e-04 7.634437e-05 2.871791e-05
  [49,] 7.934063e-05 7.529076e-05 3.359584e-05
  [50,] 3.730207e-05 4.985975e-05 9.816321e-06
  [51,] 3.956388e-05 5.813993e-05 1.064945e-05
  [52,] 3.557070e-05 5.831852e-05 9.866185e-06
  [53,] 4.906033e-04 1.411740e-04 1.028689e-05
  [54,] 4.430593e-04 1.486052e-04 9.939042e-06
  [55,] 3.519399e-05 5.822830e-05 9.824228e-06
  [56,] 3.576620e-05 5.811017e-05 9.945494e-06
  [57,] 5.830665e-05 6.881774e-05 8.737303e-06
  [58,] 6.907741e-05 9.639280e-05 7.881561e-06
  [59,] 5.509024e-04 1.557508e-04 1.019078e-05
  [60,] 3.652990e-05 4.831741e-05 9.814867e-06
  [61,] 9.600469e-05 8.200492e-05 8.202519e-06
  [62,] 3.596654e-05 5.780660e-05 1.002640e-05
  [63,] 1.474706e-04 6.099513e-05 1.003980e-05
  [64,] 8.109035e-04 1.143937e-04 1.215679e-05
  [65,] 1.365249e-03 6.717163e-05 3.312485e-04
  [66,] 4.255778e-05 5.915049e-05 1.114697e-05
  [67,] 5.835380e-05 4.827974e-05 1.029927e-05
  [68,] 5.678305e-05 5.206850e-05 8.617524e-06
  [69,] 4.999916e-05 5.011362e-05 8.614687e-06
  [70,] 3.952070e-05 4.922761e-05 1.008314e-05
  [71,] 4.000900e-05 4.865227e-05 1.027457e-05
  [72,] 4.040727e-05 4.870115e-05 1.031689e-05
  [73,] 1.093552e-04 4.447346e-05 2.416918e-05
  [74,] 5.682129e-05 4.306185e-05 8.781741e-06
  [75,] 3.601681e-05 4.974579e-05 9.721848e-06
  [76,] 1.142778e-04 3.810555e-05 1.283181e-05
  [77,] 4.315453e-04 8.798070e-05 2.815877e-05
  [78,] 2.219067e-04 6.082148e-05 4.738256e-05
  [79,] 3.560491e-05 4.780505e-05 9.830170e-06
  [80,] 3.403904e-05 4.436679e-05 1.036653e-05
  [81,] 3.561438e-05 4.788617e-05 9.847090e-06
  [82,] 2.182668e-04 6.070709e-05 4.613436e-05
  [83,] 6.855783e-05 3.646098e-05 1.016762e-05
  [84,] 1.742135e-04 4.334341e-05 1.339621e-05
  [85,] 2.132742e-04 6.039427e-05 4.430275e-05
  [86,] 6.724493e-05 3.675356e-05 1.000519e-05
  [87,] 6.507621e-04 7.956327e-05 1.840699e-04
  [88,] 2.168973e-04 6.031770e-05 4.444662e-05
  [89,] 4.230939e-04 6.100816e-05 8.676044e-05
  [90,] 4.272241e-05 3.589653e-05 1.071384e-05
  [91,] 2.239271e-04 4.770097e-05 5.458742e-05
  [92,] 1.700661e-04 3.737435e-05 2.057497e-05
  [93,] 5.593512e-05 3.456320e-05 1.115995e-05
  [94,] 1.645025e-04 3.741803e-05 1.978079e-05
  [95,] 4.398262e-05 3.715367e-05 1.175804e-05
  [96,] 2.175579e-04 6.410207e-05 1.013546e-04
  [97,] 5.904219e-05 3.439204e-05 1.095826e-05
  [98,] 6.055918e-05 3.440153e-05 1.105901e-05
  [99,] 3.830817e-04 6.261333e-05 8.686206e-05
 [100,] 2.522952e-04 3.919472e-05 3.561916e-05
 [101,] 6.098007e-05 3.452846e-05 1.079921e-05
 [102,] 3.838013e-05 4.926778e-05 9.852593e-06
 [103,] 6.260006e-05 3.474669e-05 1.065287e-05
 [104,] 1.390452e-04 4.637440e-05 3.157605e-05
 [105,] 1.592764e-03 3.587967e-05 7.539469e-05
 [106,] 3.491498e-03 3.609690e-05 1.098752e-04
 [107,] 2.660353e-04 6.453254e-05 7.281260e-05
 [108,] 2.683999e-04 6.422558e-05 7.194493e-05
 [109,] 5.670914e-05 4.837823e-05 1.280665e-05
 [110,] 1.235748e-04 4.730725e-05 3.183375e-05
 [111,] 4.392307e-05 3.452187e-05 9.304796e-06
 [112,] 6.472686e-05 5.100844e-05 1.287879e-05
 [113,] 6.406164e-05 5.095355e-05 1.281991e-05
 [114,] 4.186800e-05 4.161640e-05 8.449844e-06
 [115,] 1.779956e-04 3.620198e-05 3.308877e-05
 [116,] 3.592759e-05 3.745277e-05 9.949626e-06
 [117,] 7.202242e-05 3.469307e-05 1.144299e-05
 [118,] 2.806172e-04 6.541065e-05 7.951687e-05
 [119,] 2.353938e-04 3.792403e-05 2.067184e-05
 [120,] 2.591650e-04 6.811512e-05 3.540048e-05
 [121,] 1.659156e-04 3.645465e-05 3.223523e-05
 [122,] 5.227944e-05 4.753025e-05 1.287408e-05
 [123,] 1.923513e-04 3.710609e-05 2.331141e-05
 [124,] 6.635711e-05 3.471443e-05 1.126258e-05
 [125,] 2.597935e-04 6.842368e-05 9.015720e-05
 [126,] 1.764593e-04 3.745691e-05 2.363123e-05
 [127,] 1.151130e-04 5.810150e-05 4.639834e-05
 [128,] 7.783933e-05 4.697139e-05 1.850226e-05
 [129,] 1.214109e-04 4.957236e-05 3.595209e-05
 [130,] 1.494451e-04 3.788090e-05 2.369019e-05
 [131,] 1.199793e-04 5.447794e-05 4.354916e-05
 [132,] 3.627576e-05 4.133750e-05 9.283374e-06
 [133,] 1.389564e-04 3.782543e-05 2.251017e-05
 [134,] 1.421471e-04 3.811448e-05 2.362420e-05
 [135,] 1.385952e-04 3.813270e-05 2.330557e-05
 [136,] 3.592635e-05 5.641282e-05 1.344751e-05
 [137,] 1.435510e-04 3.788633e-05 2.346015e-05
 [138,] 6.926893e-05 3.643872e-05 1.538647e-05
 [139,] 1.200671e-04 5.231652e-05 4.049346e-05
 [140,] 1.214207e-04 5.195274e-05 4.036081e-05
 [141,] 1.063181e-04 3.792875e-05 1.759943e-05
 [142,] 1.863914e-04 3.733754e-05 2.432054e-05
 [143,] 3.438058e-05 4.152885e-05 8.864335e-06
 [144,] 3.254350e-05 4.903150e-05 1.022034e-05
 [145,] 8.001844e-05 3.517593e-05 1.507885e-05
 [146,] 5.659663e-05 4.166070e-05 1.419585e-05
 [147,] 3.221379e-05 1.137189e-04 1.035313e-05
 [148,] 3.167816e-05 1.137189e-04 1.072136e-05
 [149,] 5.066321e-05 3.514074e-05 1.145983e-05
 [150,] 3.226684e-05 5.063784e-05 1.020642e-05
 [151,] 3.233956e-05 1.165087e-04 1.038840e-05
 [152,] 5.728512e-05 4.196522e-05 1.449639e-05
 [153,] 3.179561e-05 5.551414e-05 1.009109e-05
 [154,] 7.171237e-05 4.051313e-05 1.648436e-05
 [155,] 2.810315e-04 9.592833e-05 1.889046e-04
 [156,] 5.705267e-05 4.045291e-05 1.362453e-05
 [157,] 8.337621e-05 3.608963e-05 1.688057e-05
 [158,] 5.532347e-05 3.898117e-05 1.242029e-05
 [159,] 6.092543e-05 3.664219e-05 1.440063e-05
 [160,] 7.387869e-05 4.759499e-05 1.547243e-05
 [161,] 2.665859e-04 9.184257e-05 1.660442e-04
 [162,] 5.375028e-05 4.279026e-05 1.406454e-05
 [163,] 9.816535e-05 3.716479e-05 2.035020e-05
 [164,] 7.313799e-05 4.755042e-05 1.564322e-05
 [165,] 7.745904e-05 4.763006e-05 1.614422e-05
 [166,] 5.566830e-05 4.309003e-05 1.465740e-05
 [167,] 5.527669e-05 4.221538e-05 1.415811e-05
 [168,] 9.110552e-05 3.775750e-05 2.011000e-05
 [169,] 5.606753e-05 4.319234e-05 1.483401e-05
 [170,] 7.093072e-05 4.479043e-05 1.964426e-05
 [171,] 6.008145e-05 4.159727e-05 1.395923e-05
 [172,] 5.622557e-05 8.891305e-05 2.032475e-05
 [173,] 7.878918e-05 4.658473e-05 2.301889e-05
 [174,] 1.212499e-04 7.954714e-05 2.445079e-05
 [175,] 5.293848e-05 4.691227e-05 1.368821e-05
 [176,] 3.313254e-05 4.025604e-05 7.831927e-06
 [177,] 8.013720e-05 4.696627e-05 1.894710e-05
 [178,] 8.247943e-05 4.645737e-05 2.385850e-05
 [179,] 3.265765e-05 7.602461e-05 9.165523e-06
 [180,] 3.169996e-05 6.322431e-05 8.774166e-06
 [181,] 5.052589e-05 4.711872e-05 1.345013e-05
 [182,] 1.306123e-04 5.334748e-05 4.365515e-05
 [183,] 1.153465e-04 7.083600e-05 5.852390e-05
 [184,] 3.690163e-05 1.234179e-04 2.798079e-05
 [185,] 3.152917e-05 1.861935e-04 2.761726e-05
 [186,] 6.631330e-05 1.434476e-04 5.768167e-05
 [187,] 6.662434e-05 6.812947e-05 3.136558e-05
 [188,] 8.691446e-05 8.885146e-05 5.857263e-05
 [189,] 6.695467e-05 7.090444e-05 3.295564e-05
 [190,] 3.453545e-05 6.515609e-05 1.053850e-05
 [191,] 3.449086e-05 6.486231e-05 1.054257e-05
 [192,] 5.784870e-05 6.981221e-05 2.706951e-05
 [193,] 3.115974e-05 5.058401e-05 9.443393e-06
 [194,] 3.445644e-05 6.573620e-05 1.056095e-05
 [195,] 3.459023e-05 6.510352e-05 1.054309e-05
 [196,] 3.455213e-05 6.641538e-05 1.054879e-05
 [197,] 3.416642e-05 6.511551e-05 1.049095e-05
 [198,] 1.338740e-04 1.431940e-04 1.758741e-04
 [199,] 1.250749e-04 1.427825e-04 1.623367e-04
 [200,] 1.313960e-04 1.427038e-04 1.716088e-04
 [201,] 2.624975e-04 8.734450e-05 1.498036e-04
 [202,] 3.444886e-05 6.528485e-05 1.062846e-05
 [203,] 4.932179e-04 1.478384e-04 6.443535e-04
 [204,] 2.439102e-04 8.747527e-05 1.392674e-04
 [205,] 6.170397e-04 1.558214e-04 8.545386e-04
 [206,] 2.502036e-04 1.379570e-04 3.036988e-04
 [207,] 3.456878e-05 6.448402e-05 1.066866e-05
 [208,] 3.444538e-05 6.453969e-05 1.063010e-05
 [209,] 3.442570e-05 6.548504e-05 1.064052e-05
 [210,] 2.461942e-04 8.697150e-05 1.389485e-04
 [211,] 3.431981e-05 6.518126e-05 1.058206e-05
 [212,] 3.454352e-05 6.606873e-05 1.058399e-05
 [213,] 5.792462e-05 4.256226e-05 1.558854e-05
 [214,] 3.958707e-05 4.621367e-05 1.392007e-05
 [215,] 5.559336e-05 4.322948e-05 1.531989e-05
 [216,] 1.244419e-04 7.487184e-05 8.156326e-05
 [217,] 1.081648e-04 5.648299e-05 4.096841e-05
 [218,] 2.578030e-04 8.730689e-05 1.465104e-04
 [219,] 2.650134e-04 7.383811e-05 1.088091e-04
 [220,] 2.160887e-04 6.546324e-05 9.878247e-05
 [221,] 4.254868e-05 6.410078e-05 1.488141e-05
 [222,] 3.445681e-05 6.578784e-05 1.057052e-05
 [223,] 3.244839e-05 4.923191e-05 1.056359e-05
 [224,] 1.313960e-04 6.714166e-05 7.548613e-05
 [225,] 3.744044e-05 7.127590e-05 1.208074e-05
 [226,] 9.084316e-05 6.201813e-05 3.432246e-05
 [227,] 6.364579e-05 6.758481e-05 3.595834e-05
 [228,] 6.818035e-04 8.371997e-05 3.642151e-04
 [229,] 6.314108e-04 8.369996e-05 3.378075e-04
 [230,] 6.825567e-04 8.130411e-05 3.425257e-04
 [231,] 3.234038e-05 4.396102e-05 9.761074e-06
 [232,] 3.258191e-05 4.404361e-05 9.929480e-06
 [233,] 1.418676e-04 6.278876e-05 7.459946e-05
 [234,] 3.461014e-05 6.637044e-05 1.068908e-05
 [235,] 3.432200e-05 6.556272e-05 1.066034e-05
 [236,] 3.179579e-05 4.355210e-05 9.296049e-06
 [237,] 3.179579e-05 4.450005e-05 9.411537e-06
 [238,] 1.024717e-04 5.311939e-05 3.589965e-05
 [239,] 3.186340e-05 4.446736e-05 9.470902e-06
 [240,] 3.448522e-05 6.541992e-05 1.068582e-05
 [241,] 3.440134e-04 6.736781e-05 1.851770e-04
 [242,] 3.281354e-04 6.485040e-05 1.679007e-04
 [243,] 3.189226e-05 4.466402e-05 9.514223e-06
 [244,] 3.520132e-05 4.661937e-05 1.196423e-05
 [245,] 5.099275e-05 4.719947e-05 1.528900e-05
 [246,] 2.390386e-04 6.704577e-05 1.324179e-04
 [247,] 3.535362e-05 6.572394e-05 1.080113e-05
 [248,] 1.502849e-03 6.702263e-05 4.263977e-04
 [249,] 1.420991e-04 7.990880e-05 1.009440e-04
 [250,] 2.918636e-04 8.304540e-05 2.125210e-04
 [251,] 1.332975e-04 7.893346e-05 9.350396e-05
 [252,] 3.505217e-05 6.515632e-05 1.087743e-05
 [253,] 3.148215e-05 5.499517e-05 9.988589e-06
 [254,] 2.025182e-03 7.406604e-05 7.345482e-04
 [255,] 7.828480e-03 7.904270e-05 3.222978e-03
 [256,] 2.151686e-04 8.664014e-05 1.674862e-04
 [257,] 3.145323e-05 5.306390e-05 9.520725e-06
 [258,] 4.547042e-05 6.387899e-05 1.078738e-05
 [259,] 4.875416e-05 6.712558e-05 1.084113e-05
 [260,] 4.373723e-05 6.424331e-05 1.074954e-05
 [261,] 5.433491e-05 6.544921e-05 1.106356e-05
 [262,] 4.551763e-05 7.610250e-05 1.085095e-05
 [263,] 4.298951e-05 6.766001e-05 1.085144e-05
 [264,] 4.096915e-05 5.957544e-05 1.084790e-05
 [265,] 4.017342e-05 6.634692e-05 1.102581e-05
 [266,] 5.910544e-05 6.412344e-05 1.157965e-05
 [267,] 5.235027e-05 7.797080e-05 2.621085e-05
 [268,] 1.896100e-04 8.818640e-05 1.509166e-04
 [269,] 3.471035e-05 6.581217e-05 1.087616e-05
 [270,] 2.135593e-03 7.055272e-05 6.629922e-04
 [271,] 7.786210e-05 6.263679e-05 3.418946e-05
 [272,] 1.008592e-03 1.142889e-04 8.903426e-04
 [273,] 4.409064e-03 7.580299e-05 1.690417e-03
 [274,] 3.148078e-05 5.507004e-05 9.980061e-06
 [275,] 3.154272e-05 6.451419e-05 9.533732e-06
 [276,] 3.651455e-05 6.661566e-05 1.173825e-05
 [277,] 5.238543e-05 6.832836e-05 2.015731e-05
 [278,] 1.729985e-03 7.139387e-05 5.717694e-04
 [279,] 1.459569e-04 5.599602e-05 4.705084e-05
 [280,] 3.592795e-05 7.299186e-05 1.131883e-05
 [281,] 1.252544e-04 5.641440e-05 4.153416e-05
 [282,] 1.669903e-04 5.930294e-05 8.111177e-05
 [283,] 3.503741e-05 6.617830e-05 1.100737e-05
 [284,] 6.143280e-03 6.956185e-05 1.715009e-03
 [285,] 4.683203e-03 6.989601e-05 1.373560e-03
 [286,] 1.812407e-04 5.487834e-05 5.408647e-05
 [287,] 1.760051e-04 5.663931e-05 5.749875e-05
 [288,] 4.340332e-05 4.609120e-05 1.234780e-05
 [289,] 2.015575e-04 5.066709e-05 7.578270e-05
 [290,] 4.352172e-05 4.506004e-05 1.220573e-05
 [291,] 4.385606e-05 4.495934e-05 1.227959e-05
 [292,] 4.673026e-05 4.936176e-05 7.912982e-06
 [293,] 7.905591e-05 6.325107e-05 4.273566e-05
 [294,] 4.312785e-05 4.357231e-05 1.161237e-05
 [295,] 4.957092e-05 7.775163e-05 1.307390e-05
 [296,] 4.230203e-05 4.979468e-05 7.825860e-06
 [297,] 1.127707e-03 6.697228e-05 3.274613e-04
 [298,] 5.850191e-05 7.553224e-05 1.460276e-05
 [299,] 3.677790e-05 6.077097e-05 1.685177e-05
 [300,] 5.630447e-05 7.551658e-05 1.418939e-05
 [301,] 5.808049e-05 7.610583e-05 1.443819e-05
 [302,] 5.785810e-05 7.580263e-05 1.444376e-05
 [303,] 1.056113e-03 6.665570e-05 3.040499e-04
 [304,] 3.231137e-05 6.472396e-05 1.086717e-05
 [305,] 1.051317e-03 6.671448e-05 3.025435e-04
 [306,] 3.559438e-05 7.903491e-05 1.066515e-05
 [307,] 5.316980e-05 6.239719e-05 2.744015e-05
 [308,] 1.169340e-03 6.765270e-05 3.505539e-04
 [309,] 5.909878e-05 7.655339e-05 1.455353e-05
 [310,] 1.051317e-03 6.659720e-05 3.006587e-04
 [311,] 5.434866e-05 6.203372e-05 2.797304e-05
 [312,] 3.787508e-05 6.945899e-05 1.503924e-05
 [313,] 9.177335e-05 4.118868e-05 1.012722e-05
 [314,] 4.438776e-05 4.908419e-05 7.867935e-06
 [315,] 5.824515e-05 7.456682e-05 2.715308e-05
 [316,] 5.239113e-05 7.220204e-05 2.328716e-05
 [317,] 6.845027e-05 4.891944e-05 2.137970e-05
 [318,] 3.105382e-05 6.310730e-05 9.978299e-06
 [319,] 3.116977e-05 6.273952e-05 1.002681e-05
 [320,] 6.968323e-05 4.880720e-05 1.829513e-05
 [321,] 1.136372e-03 6.463678e-05 2.873964e-04
 [322,] 9.326359e-05 4.809575e-05 2.112613e-05
 [323,] 3.203434e-05 6.179806e-05 1.041342e-05
 [324,] 5.071233e-05 8.342584e-05 2.884715e-05
 [325,] 1.187660e-03 6.512503e-05 3.070901e-04
 [326,] 1.187660e-03 6.522716e-05 3.090264e-04
 [327,] 5.094754e-05 7.166690e-05 1.389729e-05
 [328,] 5.479489e-05 6.368599e-05 1.501959e-05
 [329,] 5.320825e-05 5.335910e-05 1.717250e-05
 [330,] 5.343547e-05 5.441393e-05 1.761943e-05
 [331,] 1.243407e-03 6.543997e-05 3.256725e-04
 [332,] 4.577742e-05 5.688793e-05 1.216193e-05
 [333,] 1.373661e-03 6.555075e-05 3.572603e-04
 [334,] 5.598512e-05 7.140776e-05 1.507951e-05
 [335,] 1.498378e-03 6.476632e-05 3.662830e-04
 [336,] 5.627125e-05 6.049909e-05 7.992318e-06
 [337,] 5.171663e-05 5.372208e-05 1.647941e-05
 [338,] 5.029795e-05 5.355092e-05 1.551376e-05
 [339,] 5.035980e-05 5.329974e-05 1.549536e-05
 [340,] 5.885115e-05 6.344253e-05 1.580908e-05
 [341,] 5.539959e-05 7.088555e-05 1.511555e-05
 [342,] 6.866034e-05 6.573597e-05 3.050644e-05
 [343,] 7.045218e-05 1.088001e-04 6.411238e-05
 [344,] 1.321796e-03 6.581469e-05 3.503925e-04
 [345,] 3.177713e-05 7.173310e-05 1.148045e-05
 [346,] 1.564478e-03 6.543454e-05 3.959001e-04
 [347,] 1.343777e-03 6.592283e-05 3.577022e-04
 [348,] 1.343777e-03 6.592283e-05 3.577022e-04
 [349,] 6.910382e-05 9.377975e-05 4.473362e-05
 [350,] 3.457072e-05 6.047059e-05 1.108962e-05
 [351,] 7.031675e-05 5.175383e-05 2.395874e-05
 [352,] 1.144360e-03 5.367738e-05 9.983730e-05
 [353,] 8.588112e-05 4.713355e-05 2.541371e-05
 [354,] 3.945332e-05 6.968215e-05 1.186797e-05
 [355,] 8.006204e-05 5.001604e-05 2.627992e-05
 [356,] 3.956316e-05 6.920009e-05 1.200860e-05
 [357,] 3.977275e-05 6.917095e-05 1.208814e-05
 [358,] 7.299268e-05 4.468457e-05 1.942337e-05
 [359,] 4.011446e-05 6.961218e-05 1.202205e-05
 [360,] 4.033534e-05 6.961459e-05 1.208866e-05
 [361,] 6.042254e-05 6.823992e-05 1.771890e-05
 [362,] 1.177129e-03 6.691681e-05 3.356175e-04
 [363,] 6.028547e-05 6.363548e-05 2.526463e-05
 [364,] 6.258263e-05 6.976053e-05 3.645082e-05
 [365,] 5.440220e-05 6.922347e-05 1.953688e-05
 [366,] 2.070142e-03 6.905887e-05 5.958179e-04
 [367,] 5.722058e-05 6.084363e-05 2.133292e-05
 [368,] 4.201191e-05 6.847817e-05 1.708715e-05
 [369,] 7.196415e-05 4.930958e-05 2.240208e-05
 [370,] 9.847208e-04 6.963247e-05 3.260899e-04
 [371,] 6.815765e-05 6.819210e-05 3.288841e-05
 [372,] 9.708523e-04 6.930463e-05 3.169443e-04
 [373,] 4.259435e-05 7.030181e-05 1.243023e-05
 [374,] 4.058814e-05 6.995846e-05 1.206010e-05
 [375,] 5.839608e-05 7.135048e-05 1.548029e-05
 [376,] 7.510521e-05 7.169872e-05 3.467485e-05
 [377,] 4.002734e-05 6.961622e-05 1.200084e-05
 [378,] 1.072607e-03 7.497066e-05 4.394744e-04
 [379,] 6.996265e-05 7.384658e-05 3.276460e-05
 [380,] 7.498001e-05 7.943732e-05 3.840062e-05
 [381,] 3.116255e-05 5.477221e-05 8.696492e-06
 [382,] 3.122473e-05 5.477221e-05 8.663533e-06
 [383,] 1.408481e-03 8.082262e-05 7.037673e-04
 [384,] 3.579832e-05 6.011083e-05 1.126562e-05
 [385,] 3.483518e-05 7.507732e-05 1.370811e-05
 [386,] 4.643505e-05 7.167500e-05 2.360425e-05
 [387,] 1.275429e-03 6.931467e-05 4.091889e-04
 [388,] 3.715968e-05 6.705411e-05 1.431170e-05
 [389,] 4.222747e-05 7.271167e-05 1.794806e-05
 [390,] 5.653039e-05 7.697437e-05 3.360410e-05
 [391,] 5.935184e-05 7.227053e-05 1.550710e-05
 [392,] 3.004936e-05 1.040752e-04 1.355839e-05
 [393,] 3.007748e-05 1.040752e-04 1.377678e-05
 [394,] 3.004460e-05 6.681826e-05 1.043829e-05
 [395,] 3.003718e-05 6.681018e-05 1.036705e-05
 [396,] 5.866790e-05 7.221362e-05 1.548896e-05
 [397,] 5.994469e-05 7.776543e-05 3.644971e-05
 [398,] 6.116341e-05 7.106035e-05 3.409024e-05
 [399,] 6.175003e-05 7.083126e-05 3.435179e-05
 [400,] 3.007915e-05 9.756800e-05 1.308139e-05
 [401,] 5.757728e-05 7.893935e-05 3.530196e-05
 [402,] 3.005536e-05 1.015161e-04 1.332863e-05
 [403,] 3.003315e-05 1.039646e-04 1.326257e-05
 [404,] 3.611933e-05 9.035859e-05 1.923530e-05
 [405,] 5.035625e-05 1.088316e-04 3.825498e-05
 [406,] 4.321736e-05 6.210787e-05 1.338186e-05
 [407,] 5.836348e-05 8.060152e-05 3.662684e-05
 [408,] 3.226622e-05 4.969012e-05 9.345035e-06
 [409,] 1.894565e-03 5.721946e-05 1.662247e-04
 [410,] 6.181520e-05 8.166994e-05 3.941500e-05
 [411,] 1.904317e-03 5.694511e-05 2.259562e-04
 [412,] 2.836024e-03 5.690067e-05 2.900358e-04
 [413,] 3.200606e-05 4.993427e-05 9.259573e-06
 [414,] 6.912878e-05 8.616504e-05 4.312931e-05
 [415,] 3.598177e-05 5.193268e-05 1.104029e-05
 [416,] 1.891786e-03 5.714476e-05 1.652991e-04
 [417,] 7.187544e-05 5.238354e-05 2.121336e-05
 [418,] 6.705778e-05 7.893041e-05 3.791202e-05
 [419,] 4.117582e-05 7.433896e-05 2.151184e-05
 [420,] 3.146008e-05 9.924286e-05 1.295178e-05
 [421,] 3.757055e-05 7.623867e-05 1.088241e-05
 [422,] 3.644912e-05 7.525769e-05 1.072330e-05
 [423,] 3.257646e-04 7.175790e-05 5.098107e-05
 [424,] 1.836984e-03 5.716908e-05 1.596361e-04
 [425,] 7.463928e-05 7.414095e-05 3.971301e-05
 [426,] 4.072848e-05 6.652131e-05 1.927484e-05
 [427,] 3.576763e-05 7.536187e-05 1.057913e-05
 [428,] 4.116534e-05 7.275902e-05 1.188307e-05
 [429,] 7.251219e-05 7.279781e-05 3.787741e-05
 [430,] 7.205256e-05 7.627175e-05 8.620116e-06
 [431,] 4.059106e-05 7.132612e-05 2.033757e-05
 [432,] 7.753991e-05 7.278420e-05 8.581811e-06
 [433,] 7.517880e-05 6.988757e-05 8.602958e-06
 [434,] 4.178517e-05 7.426111e-05 1.187051e-05
 [435,] 4.127471e-05 7.419114e-05 1.177949e-05
 [436,] 3.596145e-05 7.737085e-05 1.057273e-05
 [437,] 3.266000e-05 5.393298e-05 7.912422e-06
 [438,] 7.112823e-05 6.930745e-05 8.587706e-06
 [439,] 3.570274e-05 7.962882e-05 1.053148e-05
 [440,] 3.472788e-05 7.693435e-05 1.070947e-05
 [441,] 7.044166e-05 7.128161e-05 8.599803e-06
 [442,] 7.325809e-05 7.487766e-05 8.604219e-06
 [443,] 3.583040e-05 7.906001e-05 1.051015e-05
 [444,] 1.164239e-04 6.530965e-05 3.190974e-05
 [445,] 9.049851e-05 7.749501e-05 6.071953e-05
 [446,] 9.686505e-05 7.228703e-05 6.046695e-05
 [447,] 4.669509e-05 6.435787e-05 2.307775e-05
 [448,] 4.129956e-05 5.745936e-05 1.297822e-05
 [449,] 1.055307e-04 6.909879e-05 6.245646e-05
 [450,] 2.279556e-03 6.274139e-05 4.448608e-04
 [451,] 1.055307e-04 7.047409e-05 6.391763e-05
 [452,] 3.518632e-05 8.198304e-05 1.137004e-05
 [453,] 3.733980e-05 6.521194e-05 1.599056e-05
 [454,] 3.521517e-05 8.154874e-05 1.127230e-05
 [455,] 5.108439e-05 8.039866e-05 1.655283e-05
 [456,] 3.589065e-05 5.619726e-05 1.196558e-05
 [457,] 1.044650e-04 6.897620e-05 6.169769e-05
 [458,] 4.997424e-05 8.055962e-05 1.648015e-05
 [459,] 8.228955e-05 6.487831e-05 4.495097e-05
 [460,] 6.231921e-05 5.748116e-05 1.955793e-05
 [461,] 3.601162e-05 8.395864e-05 1.230519e-05
 [462,] 8.366581e-05 6.924140e-05 2.675966e-05
 [463,] 3.425528e-05 7.114947e-05 1.301445e-05
 [464,] 4.354112e-05 7.516766e-05 7.755751e-06
 [465,] 4.238598e-05 8.148894e-05 1.420082e-05
 [466,] 1.804323e-04 1.103383e-04 1.581528e-04
 [467,] 1.296459e-03 6.352653e-05 2.945847e-04
 [468,] 3.807967e-05 8.886773e-05 1.187210e-05
 [469,] 3.690725e-05 5.380521e-05 1.341847e-05
 [470,] 3.594350e-05 5.076727e-05 9.757632e-06
 [471,] 3.827147e-05 8.798900e-05 1.182028e-05
 [472,] 4.691943e-05 8.145092e-05 1.532100e-05
 [473,] 3.916370e-04 1.160512e-04 4.290173e-04
 [474,] 4.606577e-05 8.145063e-05 1.505437e-05
 [475,] 4.607877e-05 8.140571e-05 1.535547e-05
 [476,] 4.708171e-05 7.792163e-05 1.974631e-05
 [477,] 6.395010e-05 5.444582e-05 1.386752e-05
 [478,] 4.775265e-05 8.137912e-05 1.554659e-05
 [479,] 3.219325e-05 7.881929e-05 1.230966e-05
 [480,] 4.873404e-05 8.141643e-05 1.586444e-05
 [481,] 3.853883e-05 8.347605e-05 1.174056e-05
 [482,] 4.123159e-05 4.377248e-05 1.351414e-05
 [483,] 4.134417e-05 8.994323e-05 2.078588e-05
 [484,] 6.070805e-05 4.439257e-05 2.031096e-05
 [485,] 3.261377e-05 7.391279e-05 1.235343e-05
 [486,] 5.987264e-05 4.456325e-05 2.015892e-05
 [487,] 3.864238e-05 8.544330e-05 1.156941e-05
 [488,] 6.006350e-05 4.456325e-05 2.021790e-05
 [489,] 5.289774e-05 5.509078e-05 2.290004e-05
 [490,] 5.802293e-05 4.422385e-05 1.938639e-05
 [491,] 5.802293e-05 4.374546e-05 1.910625e-05
 [492,] 5.924408e-05 4.460986e-05 1.999195e-05
 [493,] 3.409993e-05 7.487538e-05 1.357049e-05
 [494,] 4.755581e-05 4.313956e-05 1.561031e-05
 [495,] 3.787967e-05 7.793065e-05 1.217607e-05
 [496,] 1.863394e-04 8.259413e-05 5.362516e-05
 [497,] 4.284782e-05 7.708586e-05 1.250511e-05
 [498,] 1.792148e-04 7.591771e-05 9.635324e-05
 [499,] 3.787925e-05 7.756511e-05 1.217919e-05
 [500,] 8.222538e-05 5.080590e-05 3.382639e-05
 [501,] 1.038035e-04 4.701949e-05 3.613578e-05
 [502,] 1.527534e-04 9.654349e-05 1.141204e-04
 [503,] 1.679627e-04 1.010477e-04 1.320251e-04
 [504,] 3.804919e-05 6.912226e-05 1.175108e-05
 [505,] 3.771106e-05 6.935977e-05 1.167878e-05
 [506,] 1.746522e-04 7.805110e-05 9.785791e-05
 [507,] 2.023664e-04 7.863503e-05 1.126015e-04
 [508,] 5.800864e-05 4.919682e-05 2.317439e-05
 [509,] 8.061172e-05 4.635732e-05 2.882809e-05
 [510,] 5.876456e-05 4.942067e-05 2.362160e-05
 [511,] 1.722771e-04 7.805110e-05 9.671346e-05
 [512,] 3.761887e-05 6.956001e-05 1.165233e-05
 [513,] 5.733617e-05 4.914950e-05 2.286221e-05
 [514,] 3.246634e-05 7.456079e-05 1.155630e-05
 [515,] 5.738150e-05 4.881116e-05 2.271841e-05
 [516,] 5.733617e-05 4.953967e-05 2.300851e-05
 [517,] 1.324117e-04 6.547052e-05 5.634419e-05
 [518,] 1.912774e-03 7.627645e-05 7.555945e-04
 [519,] 3.246634e-05 7.468848e-05 1.156473e-05
 [520,] 5.986090e-05 4.931757e-05 2.398784e-05
 [521,] 3.794706e-05 6.905627e-05 1.175613e-05
 [522,] 5.550882e-05 4.980658e-05 2.238343e-05
 [523,] 3.781195e-05 6.914015e-05 1.170188e-05
 [524,] 3.238121e-05 7.356425e-05 1.138691e-05
 [525,] 1.936439e-03 7.629610e-05 7.588826e-04
 [526,] 4.236534e-05 4.465263e-05 1.442731e-05
 [527,] 3.866541e-05 6.691024e-05 1.225046e-05
 [528,] 1.340274e-04 6.069586e-05 5.112168e-05
 [529,] 3.783397e-05 6.706054e-05 1.199553e-05
 [530,] 3.854031e-05 6.698128e-05 1.227690e-05
 [531,] 1.351292e-04 6.009382e-05 5.071734e-05
 [532,] 4.023063e-05 6.704484e-05 1.277925e-05
 [533,] 1.641923e-03 7.457630e-05 6.140375e-04
 [534,] 1.340073e-04 5.864039e-05 4.862586e-05
 [535,] 3.702995e-05 6.788908e-05 1.184037e-05
 [536,] 1.191508e-04 6.986679e-05 5.652571e-05
 [537,] 4.316856e-05 7.625399e-05 1.385945e-05
 [538,] 3.759231e-05 1.009336e-04 2.440497e-05
 [539,] 4.148264e-05 5.489322e-05 1.676768e-05
 [540,] 1.470688e-04 1.239809e-04 1.528358e-04
 [541,] 4.438790e-05 8.135181e-05 1.028112e-05
 [542,] 4.458964e-05 8.179123e-05 1.029915e-05
 [543,] 1.437488e-04 9.127463e-05 8.315466e-05
 [544,] 3.555879e-05 7.764264e-05 8.873473e-06
 [545,] 1.216992e-04 4.318368e-05 3.557209e-05
 [546,] 3.578890e-05 6.286703e-05 9.065809e-06
 [547,] 3.512988e-05 6.634563e-05 9.771786e-06
 [548,] 4.464462e-05 6.880709e-05 1.069656e-05
 [549,] 1.335632e-04 7.418791e-05 7.231941e-05
 [550,] 5.705526e-05 1.861167e-04 4.654593e-05
 [551,] 2.176607e-04 8.527290e-05 8.563567e-05
 [552,] 3.234041e-05 6.242102e-05 8.902120e-06
 [553,] 3.769291e-05 6.946516e-05 1.168541e-05
 [554,] 3.915378e-05 6.955044e-05 1.267195e-05
 [555,] 1.023411e-04 5.063267e-05 3.972997e-05
 [556,] 3.964956e-05 6.961042e-05 1.286379e-05
 [557,] 3.746267e-05 6.946462e-05 1.163975e-05
 [558,] 1.338142e-04 1.004344e-04 1.053194e-04
 [559,] 3.801062e-05 7.106242e-05 1.211909e-05
 [560,] 1.280750e-04 4.987160e-05 4.638710e-05
 [561,] 1.371654e-04 7.234704e-05 7.131999e-05
 [562,] 3.765101e-05 6.915332e-05 1.180629e-05
 [563,] 7.419314e-05 5.091907e-05 2.965772e-05
 [564,] 7.606655e-05 5.607755e-05 3.430526e-05
 [565,] 4.245798e-05 8.296618e-05 1.220186e-05
 [566,] 3.426337e-05 6.501533e-05 9.701051e-06
 [567,] 5.148287e-05 5.920930e-05 2.369139e-05
 [568,] 3.453049e-05 5.206597e-05 8.127992e-06
 [569,] 7.073887e-05 1.772116e-04 7.147906e-05
 [570,] 1.897991e-04 3.182834e-04 5.242604e-04
 [571,] 1.467275e-04 2.957383e-04 3.715531e-04
 [572,] 3.924848e-05 8.631830e-05 1.563180e-05
 [573,] 3.808937e-05 8.539216e-05 1.478679e-05
 [574,] 4.499001e-05 4.154414e-05 1.178818e-05
 [575,] 4.433064e-05 8.349667e-05 1.691992e-05
 [576,] 9.251081e-05 1.198656e-04 8.946650e-05
 [577,] 1.321112e-04 1.596675e-04 1.646930e-04
 [578,] 9.328487e-05 4.305291e-05 2.488525e-05
 [579,] 3.682672e-05 9.050477e-05 1.403666e-05
 [580,] 1.033990e-04 1.350057e-04 1.229064e-04
 [581,] 7.420889e-05 9.266863e-05 5.714777e-05
 [582,] 8.680876e-05 4.260676e-05 2.308551e-05
 [583,] 7.137642e-05 1.372985e-04 5.372737e-05
 [584,] 3.757880e-05 8.920006e-05 1.533130e-05
 [585,] 8.499581e-05 4.205922e-05 2.216269e-05
 [586,] 6.019091e-05 4.719782e-05 2.024434e-05
 [587,] 2.302509e-04 4.794651e-05 4.530863e-05
 [588,] 3.631700e-05 8.739761e-05 1.420460e-05
 [589,] 3.826152e-05 8.701241e-05 1.523239e-05
 [590,] 1.185183e-04 4.987489e-05 3.589344e-05
 [591,] 5.796885e-05 1.535798e-04 4.279337e-05
 [592,] 4.170686e-05 9.061091e-05 1.850599e-05
 [593,] 3.952980e-05 9.203018e-05 1.744394e-05
 [594,] 3.088900e-05 3.794210e-05 7.903898e-06
 [595,] 3.923931e-05 8.313306e-05 1.509829e-05
 [596,] 3.922322e-05 9.543648e-05 1.786032e-05
 [597,] 5.697655e-05 6.874132e-05 1.755113e-05
 [598,] 1.591867e-04 6.420752e-05 5.075012e-05
 [599,] 3.502861e-05 4.716883e-05 1.238378e-05
 [600,] 3.639062e-05 4.785221e-05 1.328579e-05
 [601,] 6.742684e-05 5.168890e-05 2.258128e-05
 [602,] 6.304523e-05 1.059122e-04 9.789649e-06
 [603,] 6.804176e-05 1.092063e-04 3.571042e-05
 [604,] 1.659408e-04 6.403193e-05 5.207167e-05
 [605,] 4.086900e-05 9.265720e-05 1.837452e-05
 [606,] 7.018542e-05 4.925195e-05 2.191992e-05
 [607,] 4.489324e-05 2.294256e-04 4.936241e-05
 [608,] 3.272174e-05 8.152688e-05 1.105455e-05
 [609,] 6.306248e-05 1.662753e-04 5.339680e-05
 [610,] 5.703109e-05 4.496776e-05 1.630877e-05
 [611,] 5.286814e-05 6.567943e-05 1.511209e-05
 [612,] 2.221587e-04 1.800373e-04 3.451855e-04
 [613,] 7.365234e-05 4.370647e-05 1.899525e-05
 [614,] 3.544509e-05 8.086133e-05 1.213274e-05
 [615,] 4.126580e-05 6.728704e-05 1.212586e-05
 [616,] 2.467941e-04 2.330508e-04 5.118351e-04
 [617,] 3.448517e-05 7.473193e-05 1.060264e-05
 [618,] 5.272289e-05 6.804051e-05 1.611829e-05
 [619,] 3.794166e-04 2.175093e-04 7.673609e-04
 [620,] 2.377821e-04 6.677532e-05 8.548670e-05
 [621,] 3.369197e-05 8.132700e-05 1.140452e-05
 [622,] 4.723462e-05 5.019040e-05 8.043579e-06
 [623,] 3.303405e-05 8.110170e-05 1.060638e-05
 [624,] 3.290395e-05 8.118082e-05 1.052313e-05
 [625,] 2.756727e-04 4.909577e-05 7.476300e-05
 [626,] 3.422016e-05 8.030157e-05 1.140829e-05
 [627,] 2.045199e-04 1.602422e-04 2.788923e-04
 [628,] 4.548537e-05 8.631793e-05 1.469540e-05
 [629,] 3.833743e-04 1.731850e-04 6.149666e-04
 [630,] 2.511711e-04 5.142586e-05 5.858193e-05
 [631,] 3.390894e-05 2.022472e-04 1.916247e-05
 [632,] 4.196057e-05 7.454271e-05 1.183831e-05
 [633,] 3.492634e-05 7.914051e-05 1.109343e-05
 [634,] 3.503190e-05 8.286968e-05 1.378280e-05
 [635,] 4.217286e-05 1.082884e-04 1.637669e-05
 [636,] 4.047084e-05 3.869643e-05 1.010772e-05
 [637,] 3.460770e-05 8.067099e-05 1.166827e-05
 [638,] 3.444496e-05 8.056385e-05 1.156230e-05
 [639,] 4.429397e-05 3.960606e-05 1.168060e-05
 [640,] 5.169701e-05 4.390489e-05 9.609331e-06
 [641,] 3.804731e-05 8.308830e-05 1.404774e-05
 [642,] 4.169086e-05 4.042389e-05 9.240341e-06
 [643,] 3.797847e-05 7.430030e-05 1.197787e-05
 [644,] 3.534140e-05 8.416808e-05 1.155037e-05
 [645,] 6.759788e-05 4.227171e-05 1.135933e-05
 [646,] 8.941070e-05 4.540829e-05 1.162805e-05
 [647,] 3.957681e-05 4.027586e-05 9.461949e-06
 [648,] 4.055392e-05 1.141699e-04 1.036907e-05
 [649,] 6.891314e-05 4.604518e-05 1.067875e-05
 [650,] 3.363849e-05 1.116840e-04 1.000722e-05
 [651,] 3.549520e-05 1.151278e-04 1.378703e-05
 [652,] 4.434243e-05 1.075460e-04 2.127616e-05
 [653,] 3.646544e-05 8.469359e-05 1.190260e-05
 [654,] 1.348067e-04 4.401225e-05 1.309801e-05
 [655,] 3.831746e-05 1.077604e-04 8.704484e-06
 [656,] 8.826448e-05 5.160251e-05 1.025498e-05
 [657,] 3.219702e-05 4.652905e-05 1.046045e-05
 [658,] 1.037563e-04 4.567623e-05 1.169891e-05
 [659,] 9.949689e-05 4.589852e-05 1.152478e-05
 [660,] 3.497479e-05 1.092046e-04 1.228928e-05
 [661,] 3.088892e-05 6.990234e-05 9.683620e-06
 [662,] 3.541100e-05 9.915025e-05 1.764065e-05
 [663,] 8.690168e-05 4.135814e-05 1.234219e-05
 [664,] 8.868183e-05 4.060263e-05 1.286185e-05
 [665,] 3.605559e-05 8.310236e-05 1.311368e-05
 [666,] 4.413134e-05 5.123403e-05 9.419761e-06
 [667,] 3.586081e-05 8.955844e-05 1.412430e-05
 [668,] 3.586939e-05 1.581040e-04 1.100222e-05
 [669,] 6.613552e-05 4.966606e-05 9.223229e-06
 [670,] 7.314949e-05 4.161648e-05 1.431503e-05
 [671,] 5.687972e-05 3.974704e-05 1.142158e-05
 [672,] 5.766543e-05 3.974704e-05 1.148989e-05
 [673,] 6.101851e-05 4.968937e-05 9.217826e-06
 [674,] 6.397415e-05 4.953012e-05 9.200242e-06
 [675,] 6.354479e-05 4.979323e-05 9.203606e-06
 [676,] 3.436140e-05 8.744234e-05 1.369707e-05
 [677,] 3.397079e-05 8.715738e-05 1.339767e-05
 [678,] 3.064351e-05 4.196412e-05 8.519106e-06
 [679,] 8.103882e-05 5.240691e-05 2.494147e-05
 [680,] 5.130499e-05 3.958842e-05 1.111267e-05
 [681,] 3.443208e-05 1.397556e-04 1.504967e-05
 [682,] 3.176352e-05 4.455511e-05 9.624062e-06
 [683,] 6.952506e-05 4.421531e-05 9.230742e-06
 [684,] 7.381637e-05 4.434275e-05 9.281750e-06
 [685,] 3.364566e-05 1.311517e-04 1.651816e-05
 [686,] 7.553214e-05 4.573257e-05 9.252288e-06
 [687,] 4.634000e-05 5.627027e-05 1.357213e-05
 [688,] 4.632520e-05 5.324572e-05 1.315463e-05
 [689,] 3.880123e-05 7.237001e-05 8.418278e-06
 [690,] 6.090550e-05 3.957046e-05 1.114893e-05
 [691,] 3.632461e-05 1.232318e-04 1.188332e-05
 [692,] 3.521592e-05 1.186858e-04 1.229423e-05
 [693,] 6.319609e-05 7.900876e-05 8.946015e-06
 [694,] 4.946794e-05 7.360074e-05 1.821147e-05
 [695,] 4.836283e-05 7.303872e-05 1.760429e-05
 [696,] 3.565932e-05 1.186858e-04 1.200570e-05
 [697,] 3.182434e-05 6.064356e-05 1.199164e-05
 [698,] 8.626811e-05 5.008771e-05 9.251736e-06
 [699,] 3.798476e-05 9.433734e-05 1.656224e-05
 [700,] 8.702707e-05 5.031844e-05 9.252543e-06
 [701,] 8.850012e-05 5.104938e-05 9.247847e-06
 [702,] 3.739148e-05 9.611998e-05 1.643966e-05
 [703,] 3.491323e-05 1.289312e-04 1.323860e-05
 [704,] 3.469045e-05 1.520163e-04 1.510622e-05
 [705,] 8.526559e-05 5.283100e-05 9.163443e-06
 [706,] 9.305142e-05 5.120450e-05 9.238856e-06
 [707,] 6.691250e-05 4.002992e-05 1.132517e-05
 [708,] 3.712898e-05 1.399793e-04 1.279773e-05
 [709,] 1.013504e-04 2.368374e-04 1.297038e-05
 [710,] 6.049287e-05 3.893605e-05 1.109277e-05
 [711,] 8.823034e-05 5.280652e-05 9.178007e-06
 [712,] 4.444114e-05 1.465723e-04 1.070259e-05
 [713,] 8.184114e-05 5.304733e-05 9.181634e-06
 [714,] 6.691250e-05 4.007553e-05 1.130710e-05
 [715,] 4.444114e-05 1.745035e-04 1.174477e-05
 [716,] 6.730393e-05 6.254916e-05 1.725017e-05
 [717,] 8.517233e-05 5.140011e-05 9.255351e-06
 [718,] 5.983225e-05 3.962761e-05 1.105577e-05
 [719,] 6.012845e-05 3.962761e-05 1.107494e-05
 [720,] 3.753668e-05 8.606044e-05 1.260816e-05
 [721,] 6.135170e-05 4.308262e-05 1.042535e-05
 [722,] 6.104003e-05 4.342220e-05 1.038887e-05
 [723,] 3.627756e-05 1.859051e-04 1.602325e-05
 [724,] 6.104003e-05 4.323573e-05 1.040336e-05
 [725,] 3.483856e-05 1.921775e-04 1.819769e-05
 [726,] 3.634014e-05 1.746694e-04 1.428949e-05
 [727,] 6.073229e-05 4.323573e-05 1.039441e-05
 [728,] 1.029725e-04 4.023614e-05 1.028364e-05
 [729,] 5.837928e-05 4.332843e-05 1.032365e-05
 [730,] 3.475964e-05 1.036615e-04 1.532130e-05
 [731,] 9.713186e-05 4.008583e-05 1.018321e-05
 [732,] 3.681180e-05 2.135333e-04 3.567522e-05
 [733,] 3.479125e-05 2.306724e-04 2.261453e-05
 [734,] 3.415959e-05 2.367500e-04 2.764323e-05
 [735,] 1.047425e-04 4.369222e-05 9.909591e-06
 [736,] 9.555141e-05 4.369222e-05 9.778915e-06
 [737,] 3.750854e-05 2.034379e-04 3.538445e-05
 [738,] 3.624134e-05 1.414357e-04 2.302519e-05
 [739,] 3.636902e-05 1.414357e-04 2.336243e-05
 [740,] 5.570803e-05 4.338386e-05 1.044183e-05
 [741,] 3.481797e-05 9.662473e-05 1.439938e-05
 [742,] 1.037771e-04 4.012568e-05 1.031837e-05
 [743,] 5.543527e-05 4.668177e-05 1.065710e-05
 [744,] 6.047948e-05 4.613986e-05 1.054444e-05
 [745,] 1.037771e-04 4.012568e-05 1.031837e-05
 [746,] 3.119126e-05 9.772261e-05 1.054609e-05
 [747,] 3.636824e-05 8.855065e-05 1.437027e-05
 [748,] 3.586948e-05 1.024449e-04 1.618504e-05
 [749,] 3.566554e-05 9.477704e-05 1.486782e-05
 [750,] 3.703790e-05 1.220444e-04 2.187214e-05
 [751,] 8.964905e-05 9.308102e-05 4.574319e-05
 [752,] 3.688964e-05 9.965003e-05 1.663213e-05
 [753,] 3.935182e-05 1.666346e-04 3.396063e-05
 [754,] 7.295215e-05 4.154265e-05 9.594218e-06
 [755,] 3.637078e-05 8.996120e-05 1.462161e-05
 [756,] 3.468527e-05 8.967139e-05 1.341763e-05
 [757,] 7.462851e-05 3.982879e-05 9.781880e-06
 [758,] 7.948065e-05 4.235937e-05 9.694095e-06
 [759,] 3.949901e-05 1.393438e-04 2.813298e-05
 [760,] 3.053787e-05 9.723124e-05 1.077072e-05
 [761,] 7.844195e-05 4.358307e-05 9.634478e-06
 [762,] 6.297401e-05 4.228242e-05 1.074523e-05
 [763,] 6.578236e-05 4.233481e-05 1.084508e-05
 [764,] 4.787252e-05 1.070689e-04 2.700264e-05
 [765,] 6.006376e-05 4.544435e-05 9.630151e-06
 [766,] 3.723594e-05 1.394744e-04 2.522505e-05
 [767,] 3.328491e-05 8.963057e-05 1.216281e-05
 [768,] 3.342240e-05 9.487158e-05 1.286129e-05
 [769,] 3.984887e-05 2.027441e-04 4.125797e-05
 [770,] 3.271116e-05 9.275545e-05 1.178130e-05
 [771,] 7.556488e-05 4.014643e-05 1.193428e-05
 [772,] 5.455053e-05 7.342270e-05 3.221413e-05
 [773,] 7.034229e-05 3.923467e-05 1.249254e-05
 [774,] 3.089751e-05 4.376328e-05 8.598334e-06
 [775,] 6.012007e-05 4.775559e-05 9.617203e-06
 [776,] 4.168860e-05 1.637526e-04 3.653807e-05
 [777,] 4.169998e-05 1.135498e-04 2.703266e-05
 [778,] 7.506136e-05 3.769767e-05 1.489788e-05
 [779,] 4.110017e-05 3.590732e-05 1.008274e-05
 [780,] 6.231149e-05 4.697778e-05 9.556450e-06
 [781,] 3.665165e-05 3.770448e-05 9.380224e-06
 [782,] 3.400515e-05 8.595703e-05 1.230699e-05
 [783,] 6.203538e-05 8.481758e-05 2.560560e-05
 [784,] 4.031899e-05 7.760126e-05 1.926290e-05
 [785,] 3.345341e-05 8.558426e-05 1.188530e-05
 [786,] 7.537340e-05 3.927505e-05 1.385399e-05
 [787,] 5.764388e-05 4.536621e-05 9.588996e-06
 [788,] 4.747387e-05 4.914682e-05 9.817913e-06
 [789,] 3.311254e-05 8.509246e-05 1.166853e-05
 [790,] 3.383020e-05 8.560248e-05 1.216903e-05
 [791,] 3.578766e-05 6.810600e-05 1.318728e-05
 [792,] 6.761712e-05 4.022122e-05 1.245446e-05
 [793,] 9.765181e-05 6.865246e-05 3.260761e-05
 [794,] 9.577906e-05 6.828721e-05 3.130927e-05
 [795,] 4.514075e-05 7.151513e-05 2.153355e-05
 [796,] 5.171211e-05 5.851410e-05 2.128340e-05
 [797,] 1.472522e-04 4.452768e-05 1.851666e-05
 [798,] 6.671799e-05 3.978633e-05 1.385410e-05
 [799,] 5.402372e-05 7.546051e-05 1.674433e-05
 [800,] 7.467374e-05 4.815266e-05 2.804946e-05
 [801,] 5.774363e-05 4.561363e-05 9.233500e-06
 [802,] 3.731896e-05 8.004400e-05 1.313965e-05
 [803,] 3.789456e-05 7.984386e-05 1.332986e-05
 [804,] 4.312305e-05 6.214467e-05 1.799572e-05
 [805,] 8.976310e-05 3.973402e-05 1.622782e-05
 [806,] 3.654462e-05 8.047724e-05 1.290216e-05
 [807,] 4.184963e-05 6.350702e-05 1.754716e-05
 [808,] 5.421202e-05 3.928258e-05 1.133333e-05
 [809,] 3.731896e-05 7.958455e-05 1.301592e-05
 [810,] 4.748575e-05 7.385683e-05 1.579798e-05
 [811,] 3.769135e-05 8.398640e-05 1.434346e-05
 [812,] 5.339904e-05 3.925350e-05 1.136146e-05
 [813,] 4.442907e-05 7.348942e-05 1.457044e-05
 [814,] 7.806153e-05 4.274489e-05 9.625488e-06
 [815,] 7.605147e-05 4.246884e-05 9.613725e-06
 [816,] 4.567066e-05 7.323960e-05 1.477468e-05
 [817,] 4.682389e-05 7.338142e-05 1.525307e-05
 [818,] 1.107350e-04 4.122006e-05 1.317375e-05
 [819,] 3.529672e-05 6.625639e-05 1.241672e-05
 [820,] 3.993725e-05 7.403910e-05 1.823242e-05
 [821,] 4.012045e-05 7.165995e-05 1.794472e-05
 [822,] 6.290571e-05 4.177765e-05 9.295156e-06
 [823,] 1.398428e-04 4.460678e-05 1.853166e-05
 [824,] 1.480799e-04 7.065517e-05 1.062415e-05
 [825,] 3.801654e-05 7.734579e-05 1.281722e-05
 [826,] 1.394390e-04 6.874349e-05 1.055918e-05
 [827,] 3.671994e-05 7.714308e-05 1.226661e-05
 [828,] 4.279411e-05 6.581445e-05 1.831672e-05
 [829,] 8.404705e-05 3.834734e-05 2.112316e-05
 [830,] 5.598322e-05 3.963957e-05 9.230131e-06
 [831,] 4.201523e-05 3.907625e-05 9.185282e-06
 [832,] 1.188901e-04 4.051722e-05 1.380739e-05
 [833,] 4.077115e-05 3.626922e-05 9.078387e-06
 [834,] 4.246358e-05 7.740413e-05 1.279015e-05
 [835,] 4.241067e-05 4.616230e-05 1.381702e-05
 [836,] 1.088971e-04 3.912327e-05 1.564224e-05
 [837,] 3.721813e-05 7.799262e-05 1.266181e-05
 [838,] 6.639393e-05 4.336559e-05 1.469979e-05
 [839,] 4.040417e-05 7.837076e-05 1.219438e-05
 [840,] 6.561533e-05 4.410223e-05 1.560243e-05
 [841,] 4.819491e-05 4.390489e-05 1.235609e-05
 [842,] 3.083000e-05 4.215192e-05 8.371463e-06
 [843,] 6.006519e-05 3.789058e-05 9.468445e-06
 [844,] 3.645418e-05 7.748685e-05 1.220540e-05
 [845,] 6.713035e-05 4.364509e-05 1.540619e-05
 [846,] 6.436916e-05 4.364509e-05 1.497469e-05
 [847,] 6.475389e-05 4.370441e-05 1.510720e-05
 [848,] 6.475389e-05 4.393343e-05 1.536552e-05
 [849,] 6.514374e-05 4.376643e-05 1.524266e-05
 [850,] 4.607824e-05 7.863468e-05 1.648158e-05
 [851,] 6.630392e-05 4.402488e-05 1.572164e-05
 [852,] 7.444618e-05 4.388672e-05 1.673499e-05
 [853,] 1.298935e-04 4.128322e-05 2.375490e-05
 [854,] 3.646628e-05 8.205974e-05 1.328281e-05
 [855,] 6.880605e-05 4.464366e-05 1.668406e-05
 [856,] 6.836812e-05 4.476392e-05 1.672491e-05
 [857,] 1.175037e-04 4.112008e-05 2.214093e-05
 [858,] 6.985096e-05 4.410404e-05 1.630195e-05
 [859,] 6.713492e-05 4.719739e-05 1.324068e-05
 [860,] 4.830517e-05 4.270858e-05 9.185707e-06
 [861,] 7.233057e-05 4.435316e-05 1.703840e-05
 [862,] 6.537153e-05 5.006219e-05 1.463325e-05
 [863,] 6.630392e-05 4.555745e-05 1.703699e-05
 [864,] 3.909106e-05 4.323056e-05 1.205598e-05
 [865,] 3.608788e-05 4.220142e-05 1.080302e-05
 [866,] 3.554915e-05 4.292203e-05 1.079442e-05
 [867,] 1.493333e-04 4.091141e-05 2.507262e-05
 [868,] 3.117726e-05 4.375580e-05 9.361803e-06
 [869,] 3.509392e-05 4.226213e-05 8.439840e-06
 [870,] 4.500252e-05 6.311362e-05 1.249177e-05
 [871,] 3.965152e-05 4.435026e-05 8.699453e-06
 [872,] 5.620627e-05 7.698100e-05 1.446832e-05
 [873,] 3.785629e-05 8.885169e-05 1.539867e-05
 [874,] 3.117522e-05 3.844400e-05 8.276787e-06
 [875,] 5.264228e-05 6.224558e-05 1.644307e-05
 [876,] 5.439251e-05 7.144981e-05 1.478660e-05
 [877,] 6.502843e-05 4.563594e-05 1.694991e-05
 [878,] 4.794469e-05 4.170773e-05 1.012341e-05
 [879,] 8.158113e-05 4.675878e-05 2.080954e-05
 [880,] 4.152266e-05 8.800489e-05 1.741615e-05
 [881,] 4.082577e-05 3.623906e-05 9.832795e-06
 [882,] 3.965808e-05 3.626642e-05 9.694462e-06
 [883,] 3.976316e-05 3.655998e-05 9.918444e-06
 [884,] 4.092360e-05 3.639674e-05 9.873119e-06
 [885,] 3.174273e-05 1.117969e-04 1.221410e-05
 [886,] 6.195860e-05 3.463290e-05 1.130633e-05
 [887,] 3.172857e-05 9.490465e-05 1.111815e-05
 [888,] 3.808326e-05 6.795812e-05 1.172935e-05
 [889,] 3.883217e-05 6.801718e-05 1.181237e-05
 [890,] 4.548893e-05 6.077768e-05 1.449055e-05
 [891,] 1.490208e-04 4.353231e-05 2.198136e-05
 [892,] 3.838501e-05 6.953459e-05 1.169539e-05
 [893,] 3.401926e-05 9.668359e-05 1.397029e-05
 [894,] 3.197007e-05 1.101754e-04 1.117086e-05
 [895,] 1.336693e-04 4.430947e-05 2.238658e-05
 [896,] 2.360417e-04 4.343093e-05 2.225808e-05
 [897,] 7.693352e-05 3.735374e-05 1.303537e-05
 [898,] 3.185912e-05 8.774316e-05 1.005838e-05
 [899,] 2.544309e-04 4.390163e-05 2.114910e-05
 [900,] 3.176820e-05 9.361435e-05 1.034249e-05
 [901,] 3.198545e-05 9.261453e-05 1.016747e-05
 [902,] 7.148444e-05 3.496781e-05 1.138713e-05
 [903,] 3.196650e-05 8.751147e-05 1.001095e-05
 [904,] 4.350214e-05 4.390514e-05 9.051310e-06
 [905,] 6.163949e-05 3.521931e-05 9.971554e-06
 [906,] 5.780188e-05 3.464799e-05 1.002312e-05
 [907,] 3.284991e-05 8.709274e-05 1.081842e-05
 [908,] 3.295967e-05 8.858188e-05 1.074206e-05
 [909,] 3.525985e-05 9.568960e-05 1.055732e-05
 [910,] 5.478167e-05 3.481099e-05 9.795674e-06
 [911,] 3.217076e-05 8.150667e-05 1.122786e-05
 [912,] 3.884487e-05 3.719493e-05 9.838801e-06
 [913,] 3.981948e-05 3.731721e-05 1.013307e-05
 [914,] 4.045307e-05 6.580925e-05 1.230077e-05
 [915,] 3.954411e-05 3.737995e-05 1.007008e-05
 [916,] 3.954411e-05 3.759797e-05 1.013400e-05
 [917,] 4.176197e-05 3.603385e-05 1.010499e-05
 [918,] 3.870798e-05 6.531276e-05 1.203547e-05
 [919,] 4.352446e-05 3.847435e-05 1.132795e-05
 [920,] 4.480422e-05 6.536854e-05 1.385175e-05
 [921,] 4.245568e-05 3.809029e-05 1.092261e-05
 [922,] 4.240978e-05 3.809029e-05 1.091099e-05
 [923,] 1.715921e-04 4.609557e-05 2.991966e-05
 [924,] 3.286228e-05 3.681557e-05 8.497966e-06
 [925,] 3.819185e-05 6.559172e-05 1.191983e-05
 [926,] 6.117277e-05 3.458970e-05 1.043084e-05
 [927,] 3.243443e-05 9.745130e-05 1.059098e-05
 [928,] 6.215299e-05 3.866649e-05 1.070071e-05
 [929,] 4.693473e-05 3.471782e-05 9.831833e-06
 [930,] 3.427109e-05 3.460384e-05 8.645077e-06
 [931,] 3.007001e-05 6.832326e-05 9.501353e-06
 [932,] 1.495338e-04 4.652909e-05 2.782483e-05
 [933,] 3.643698e-05 4.296763e-05 7.962916e-06
 [934,] 3.220219e-05 1.143176e-04 1.104983e-05
 [935,] 3.772421e-05 6.858425e-05 1.161438e-05
 [936,] 3.035600e-05 7.143023e-05 9.449954e-06
 [937,] 3.035600e-05 7.433912e-05 9.517403e-06
 [938,] 7.935816e-05 4.565823e-05 1.955618e-05
 [939,] 1.568220e-04 4.529880e-05 2.657920e-05
 [940,] 3.186788e-05 8.886740e-05 1.162220e-05
 [941,] 7.963993e-05 4.614540e-05 2.017830e-05
 [942,] 7.494537e-05 4.733543e-05 2.022021e-05
 [943,] 3.912877e-05 4.164790e-05 9.062357e-06
 [944,] 3.819271e-05 4.131974e-05 9.022007e-06
 [945,] 8.242131e-05 4.665360e-05 2.120132e-05
 [946,] 7.927087e-05 4.567486e-05 1.949821e-05
 [947,] 5.633325e-05 3.584490e-05 9.756649e-06
 [948,] 7.368138e-05 3.467809e-05 1.260470e-05
 [949,] 3.805185e-05 8.020181e-05 1.121708e-05
 [950,] 4.480855e-05 6.707366e-05 1.323493e-05
 [951,] 7.026841e-05 3.940739e-05 1.497855e-05
 [952,] 4.410044e-05 6.720313e-05 1.313967e-05
 [953,] 7.007444e-05 3.951636e-05 1.565909e-05
 [954,] 8.010843e-05 3.550784e-05 1.218587e-05
 [955,] 7.681980e-05 3.535659e-05 1.208195e-05
 [956,] 5.395377e-05 7.897588e-05 1.507084e-05
 [957,] 3.671269e-05 3.773790e-05 9.080637e-06
 [958,] 3.948468e-05 6.710922e-05 9.815918e-06
 [959,] 3.886061e-05 8.060575e-05 1.140796e-05
 [960,] 3.267326e-05 7.685545e-05 1.069377e-05
 [961,] 7.312325e-05 4.909884e-05 2.147018e-05
 [962,] 4.116474e-05 4.370351e-05 1.117482e-05
 [963,] 7.029574e-05 5.011770e-05 2.146466e-05
 [964,] 5.045622e-05 3.614026e-05 1.018529e-05
 [965,] 4.860475e-05 6.582147e-05 1.462431e-05
 [966,] 3.813886e-05 4.362571e-05 1.195954e-05
 [967,] 6.456931e-05 5.055042e-05 2.018896e-05
 [968,] 4.861120e-05 3.455385e-05 1.025640e-05
 [969,] 3.285914e-05 7.818902e-05 1.043453e-05
 [970,] 5.082475e-05 5.356180e-05 1.885292e-05
 [971,] 4.452173e-05 6.592466e-05 1.354134e-05
 [972,] 3.456130e-05 4.714243e-05 1.119306e-05
 [973,] 3.402920e-05 4.725440e-05 1.098118e-05
 [974,] 3.386105e-05 4.703159e-05 1.086327e-05
 [975,] 7.957648e-05 5.912629e-05 3.010042e-05
 [976,] 4.203286e-05 4.820749e-05 1.014418e-05
 [977,] 1.144458e-04 5.540497e-05 3.848187e-05
 [978,] 7.791966e-05 9.148953e-05 2.118196e-05
 [979,] 1.055143e-04 5.661627e-05 3.709978e-05
 [980,] 3.216715e-05 4.647639e-05 1.002276e-05
 [981,] 4.792690e-05 5.981081e-05 1.468845e-05
 [982,] 4.674707e-05 6.432005e-05 1.400331e-05
 [983,] 4.728274e-05 6.669409e-05 1.410163e-05
 [984,] 3.446176e-05 8.055198e-05 1.208480e-05
 [985,] 4.575682e-05 6.581147e-05 1.383286e-05
 [986,] 4.287787e-05 3.948926e-05 9.501687e-06
 [987,] 4.275578e-05 4.261556e-05 9.665080e-06
 [988,] 4.888950e-05 3.494336e-05 1.007032e-05
 [989,] 3.287599e-05 7.918032e-05 1.043981e-05
 [990,] 3.637650e-05 3.942705e-05 9.558965e-06
 [991,] 3.300839e-05 7.966087e-05 1.100827e-05
 [992,] 3.295852e-05 7.890512e-05 1.088482e-05
 [993,] 3.271514e-05 6.646987e-05 1.034725e-05
 [994,] 4.775218e-05 6.790581e-05 1.393417e-05
 [995,] 4.682935e-05 6.586571e-05 1.391259e-05
 [996,] 7.521021e-05 4.450458e-05 1.729661e-05
 [997,] 4.646332e-05 4.105592e-05 1.168452e-05
 [998,] 6.659450e-05 3.431850e-05 1.300103e-05
 [999,] 3.789576e-05 4.188495e-05 8.876004e-06
[1000,] 9.441845e-05 4.094625e-05 1.726549e-05
[1001,] 6.435948e-05 4.178828e-05 1.167868e-05
[1002,] 7.469373e-05 4.392631e-05 1.650864e-05
[1003,] 3.906563e-05 4.139449e-05 9.020908e-06
[1004,] 7.708914e-05 3.515655e-05 1.226469e-05
[1005,] 4.011910e-05 4.506976e-05 8.664491e-06
[1006,] 4.150894e-05 4.254029e-05 1.041316e-05
[1007,] 6.839949e-05 4.423497e-05 1.579115e-05
[1008,] 4.828341e-05 6.836826e-05 1.383717e-05
[1009,] 4.781620e-05 6.879923e-05 1.380718e-05
[1010,] 3.997688e-05 4.271470e-05 1.012860e-05
[1011,] 4.688883e-05 6.691578e-05 1.376501e-05
[1012,] 4.697481e-05 6.683184e-05 1.374964e-05
[1013,] 8.818475e-05 3.893446e-05 1.235855e-05
[1014,] 4.894517e-05 4.218259e-05 9.956745e-06
[1015,] 4.711899e-05 6.677418e-05 1.372710e-05
[1016,] 7.549395e-05 4.420961e-05 1.643565e-05
[1017,] 2.376064e-04 3.810572e-05 2.975692e-05
[1018,] 2.278611e-04 3.773441e-05 2.628583e-05
[1019,] 4.928309e-05 3.599741e-05 1.013445e-05
[1020,] 3.942630e-05 4.349367e-05 9.605481e-06
[1021,] 4.728127e-05 6.565113e-05 1.382015e-05
[1022,] 4.878463e-05 3.607346e-05 9.941003e-06
[1023,] 7.256616e-05 4.414180e-05 1.588287e-05
[1024,] 4.745008e-05 6.547586e-05 1.379812e-05
[1025,] 8.008415e-05 4.387524e-05 1.595255e-05
[1026,] 4.946632e-05 6.348424e-05 1.464565e-05
[1027,] 5.099126e-05 6.369027e-05 1.528015e-05
[1028,] 7.669717e-05 4.373305e-05 1.450139e-05
[1029,] 6.441266e-05 3.831658e-05 1.170255e-05
[1030,] 5.166053e-05 6.798201e-05 1.482013e-05
[1031,] 4.889223e-05 6.360810e-05 1.440128e-05
[1032,] 6.850599e-05 4.487577e-05 1.257508e-05
[1033,] 7.005580e-05 4.424717e-05 1.571826e-05
[1034,] 7.096540e-05 4.415049e-05 1.569907e-05
[1035,] 6.831990e-05 4.411355e-05 1.521952e-05
[1036,] 3.870092e-05 9.369763e-05 1.116573e-05
[1037,] 3.882072e-05 8.722324e-05 1.145066e-05
[1038,] 8.296449e-05 8.088249e-05 2.149413e-05
[1039,] 1.069663e-04 4.071866e-05 1.640603e-05
[1040,] 1.521930e-04 4.265972e-05 2.505423e-05
[1041,] 1.369383e-04 4.058062e-05 1.895200e-05
[1042,] 2.635723e-04 4.139553e-05 1.656543e-05
[1043,] 1.035126e-04 4.264327e-05 1.945475e-05
[1044,] 5.331186e-05 6.682533e-05 1.448407e-05
[1045,] 6.330256e-05 4.504996e-05 9.740878e-06
[1046,] 1.173545e-04 3.999394e-05 1.793278e-05
[1047,] 1.866819e-04 3.995723e-05 2.412796e-05
[1048,] 2.351193e-04 4.242411e-05 3.633200e-05
[1049,] 2.351193e-04 4.242745e-05 3.693442e-05
[1050,] 4.680122e-05 6.909962e-05 1.425105e-05
[1051,] 1.149938e-04 8.093402e-05 3.962958e-05
[1052,] 4.677900e-05 6.389013e-05 1.386105e-05
[1053,] 4.152574e-05 4.499391e-05 9.614992e-06
[1054,] 8.909172e-05 4.623942e-05 2.232560e-05
[1055,] 6.011161e-05 8.090240e-05 1.644182e-05
[1056,] 5.036353e-05 4.448944e-05 9.282989e-06
[1057,] 4.678707e-05 6.186768e-05 1.369427e-05
[1058,] 7.445451e-05 4.168167e-05 1.754244e-05
[1059,] 7.130192e-05 4.973192e-05 1.954674e-05
[1060,] 6.340033e-05 4.153056e-05 1.510591e-05
[1061,] 7.687317e-05 3.659546e-05 1.180499e-05
[1062,] 5.004383e-05 6.481260e-05 1.394624e-05
[1063,] 3.493738e-05 4.123036e-05 9.171620e-06
[1064,] 9.622951e-05 5.218259e-05 2.812700e-05
[1065,] 6.402239e-05 8.099004e-05 1.718214e-05
[1066,] 4.696361e-05 6.496477e-05 1.433093e-05
[1067,] 4.698859e-05 6.508443e-05 1.436888e-05
[1068,] 7.504869e-05 4.957855e-05 2.031838e-05
[1069,] 9.086427e-05 4.133847e-05 1.756675e-05
[1070,] 8.939703e-05 4.135063e-05 1.731874e-05
[1071,] 8.373863e-05 4.147316e-05 1.617999e-05
[1072,] 5.354403e-05 4.586064e-05 1.441234e-05
[1073,] 4.090137e-05 4.110140e-05 1.058968e-05
[1074,] 3.418742e-05 8.470392e-05 1.136226e-05
[1075,] 3.699501e-05 4.352413e-05 8.496182e-06
[1076,] 8.914280e-05 4.446708e-05 1.860901e-05
[1077,] 3.590561e-05 4.281008e-05 8.463441e-06
[1078,] 3.612508e-05 4.272942e-05 8.489100e-06
[1079,] 7.070639e-05 4.212087e-05 1.235664e-05
[1080,] 5.010953e-05 3.996708e-05 1.112968e-05
[1081,] 3.471273e-05 8.815669e-05 1.244804e-05
[1082,] 3.532741e-05 9.174387e-05 1.134708e-05
[1083,] 3.440101e-05 9.016610e-05 1.227111e-05
[1084,] 3.735286e-05 4.305974e-05 8.615408e-06
[1085,] 3.422541e-05 9.362017e-05 1.224563e-05
[1086,] 4.469835e-05 3.888811e-05 8.558445e-06
[1087,] 7.733218e-05 4.494144e-05 1.741746e-05
[1088,] 3.407690e-05 9.759688e-05 1.148668e-05
[1089,] 4.437123e-05 4.527585e-05 9.088002e-06
[1090,] 4.738137e-05 4.518065e-05 9.360855e-06
[1091,] 5.030878e-05 7.164481e-05 1.421098e-05
[1092,] 4.950880e-05 7.270474e-05 1.434948e-05
[1093,] 4.831350e-05 4.518065e-05 9.442295e-06
[1094,] 4.437123e-05 4.437097e-05 9.199519e-06
[1095,] 3.455304e-05 8.646084e-05 1.110618e-05
[1096,] 4.247402e-05 4.455703e-05 9.043473e-06
[1097,] 3.647496e-05 4.476756e-05 8.463691e-06
[1098,] 9.301086e-05 4.483264e-05 1.863443e-05
[1099,] 3.584488e-05 8.356189e-05 1.157704e-05
[1100,] 3.744130e-05 4.086923e-05 8.973925e-06
[1101,] 4.484143e-05 4.235280e-05 9.483887e-06
[1102,] 3.297678e-05 4.360447e-05 9.410637e-06
[1103,] 3.777866e-05 8.195949e-05 1.227047e-05
[1104,] 3.566814e-05 3.967579e-05 9.967086e-06
[1105,] 3.545467e-05 3.989217e-05 9.224777e-06
[1106,] 4.668343e-05 6.320920e-05 1.324633e-05
[1107,] 3.647090e-05 4.119693e-05 1.078420e-05
[1108,] 3.538636e-05 4.109687e-05 1.042125e-05
[1109,] 8.979324e-05 4.570683e-05 2.041326e-05
[1110,] 3.894326e-05 4.055275e-05 1.113375e-05
[1111,] 8.733809e-05 4.587511e-05 2.011807e-05
[1112,] 3.325295e-05 5.320268e-05 9.564197e-06
[1113,] 4.837946e-05 6.011435e-05 1.323795e-05
[1114,] 3.943210e-05 4.160927e-05 1.172989e-05
[1115,] 3.886985e-05 3.744483e-05 9.869139e-06
[1116,] 3.303954e-05 5.371075e-05 9.497743e-06
[1117,] 1.078100e-04 4.586537e-05 2.311433e-05
[1118,] 4.270843e-05 4.039905e-05 1.200262e-05
[1119,] 1.397207e-04 4.691649e-05 4.502988e-05
[1120,] 4.812771e-05 6.236817e-05 1.343902e-05
[1121,] 5.339671e-05 4.240478e-05 1.579838e-05
[1122,] 3.496638e-05 7.800602e-05 1.097950e-05
[1123,] 2.024094e-04 4.828833e-05 4.114530e-05
[1124,] 2.096708e-04 4.844448e-05 4.272463e-05
[1125,] 3.445429e-05 7.813542e-05 1.097471e-05
[1126,] 5.307101e-05 4.105436e-05 1.490882e-05
[1127,] 5.114365e-05 4.169839e-05 1.489780e-05
[1128,] 1.190536e-04 4.549265e-05 1.892954e-05
[1129,] 1.387046e-04 4.622231e-05 2.893260e-05
[1130,] 5.689022e-05 4.243824e-05 1.688207e-05
[1131,] 5.783411e-05 4.205231e-05 1.683402e-05
[1132,] 6.386811e-05 4.157871e-05 1.789299e-05
[1133,] 4.729580e-05 6.071851e-05 1.353653e-05
[1134,] 5.637786e-05 4.252836e-05 1.681348e-05
[1135,] 6.945383e-05 8.020356e-05 1.928813e-05
[1136,] 5.637786e-05 4.294987e-05 1.687858e-05
[1137,] 4.921504e-05 6.018505e-05 1.321716e-05
[1138,] 4.042086e-05 8.320886e-05 1.320386e-05
[1139,] 9.886522e-05 5.011374e-05 2.578634e-05
[1140,] 4.953835e-05 5.974617e-05 1.321835e-05
[1141,] 4.801178e-05 6.059392e-05 1.323035e-05
[1142,] 5.672888e-05 4.340008e-05 1.728699e-05
[1143,] 8.327093e-05 4.576595e-05 2.268365e-05
[1144,] 4.906287e-05 6.054855e-05 1.323358e-05
[1145,] 7.335190e-05 4.385119e-05 1.861569e-05
[1146,] 3.666569e-05 3.630904e-05 8.361547e-06
[1147,] 3.524893e-05 7.646503e-05 1.107408e-05
[1148,] 7.429658e-05 4.469787e-05 1.883209e-05
[1149,] 7.131912e-05 4.457785e-05 1.799149e-05
[1150,] 4.864369e-05 6.109943e-05 1.326410e-05
[1151,] 4.851624e-05 6.093712e-05 1.326861e-05
[1152,] 4.821316e-05 6.121325e-05 1.330870e-05
[1153,] 5.790765e-05 4.280874e-05 1.700860e-05
[1154,] 4.833792e-05 6.082705e-05 1.328018e-05
[1155,] 4.824466e-05 4.667977e-05 2.158834e-05
[1156,] 3.574032e-05 7.648622e-05 1.117419e-05
[1157,] 3.568040e-05 7.643966e-05 1.117385e-05
[1158,] 7.046045e-05 4.377079e-05 1.735127e-05
[1159,] 8.217923e-05 4.377079e-05 1.954608e-05
[1160,] 3.643266e-05 7.650953e-05 1.135801e-05
[1161,] 1.219691e-04 4.605893e-05 2.540140e-05
[1162,] 1.367938e-04 4.617982e-05 2.782658e-05
[1163,] 3.632702e-05 7.647448e-05 1.133052e-05
[1164,] 4.906525e-05 5.961625e-05 1.330441e-05
[1165,] 6.010115e-05 4.021958e-05 1.526299e-05
[1166,] 7.985241e-05 4.346438e-05 1.791194e-05
[1167,] 5.658362e-05 4.054439e-05 1.487566e-05
[1168,] 5.948115e-05 4.096622e-05 1.592477e-05
[1169,] 5.598897e-05 4.061977e-05 1.470271e-05
[1170,] 3.585327e-05 7.723465e-05 1.116478e-05
[1171,] 5.088007e-05 5.965655e-05 1.324754e-05
[1172,] 5.107333e-05 6.096718e-05 1.326990e-05
[1173,] 3.206210e-05 5.335702e-05 9.482318e-06
[1174,] 3.202932e-05 5.365929e-05 9.474858e-06
[1175,] 3.879836e-05 4.708603e-05 1.308449e-05
[1176,] 6.807173e-05 4.504161e-05 2.022138e-05
[1177,] 7.199159e-05 6.866949e-05 2.336014e-05
[1178,] 7.560757e-05 9.135871e-05 3.414046e-05
[1179,] 3.363138e-05 3.851917e-05 8.676944e-06
[1180,] 8.732282e-05 5.114361e-05 1.889668e-05
[1181,] 8.964269e-05 5.146918e-05 1.968016e-05
[1182,] 3.832648e-05 8.586502e-05 1.462005e-05
[1183,] 9.164935e-05 5.183492e-05 2.032236e-05
[1184,] 1.004271e-04 5.043827e-05 3.033604e-05
[1185,] 4.326879e-05 4.389745e-05 1.193801e-05
[1186,] 4.226378e-05 9.015043e-05 1.771839e-05
[1187,] 9.493175e-05 5.085360e-05 1.985471e-05
[1188,] 1.247591e-04 5.166988e-05 3.824143e-05
[1189,] 3.986415e-05 4.384290e-05 1.106856e-05
[1190,] 1.174781e-04 5.016664e-05 3.439458e-05
[1191,] 4.182917e-05 4.370362e-05 1.153589e-05
[1192,] 3.877654e-05 4.323884e-05 9.778407e-06
[1193,] 3.692317e-05 4.453372e-05 1.087351e-05
[1194,] 3.896020e-05 4.373079e-05 1.085457e-05
[1195,] 1.158527e-04 5.120400e-05 3.558344e-05
[1196,] 8.405070e-05 7.067994e-05 3.195868e-05
[1197,] 3.892149e-05 8.834917e-05 1.529825e-05
[1198,] 4.126853e-05 9.071284e-05 1.736850e-05
[1199,] 1.220261e-04 5.034183e-05 3.602761e-05
[1200,] 1.220034e-04 5.085620e-05 3.679599e-05
[1201,] 1.145764e-04 5.156740e-05 3.595628e-05
[1202,] 3.907064e-05 4.337672e-05 1.080791e-05
[1203,] 1.050689e-04 4.985535e-05 3.121251e-05
[1204,] 8.763256e-05 7.170205e-05 3.444817e-05
[1205,] 3.648978e-05 3.584731e-05 8.690646e-06
[1206,] 4.145952e-05 8.988212e-05 1.719118e-05
[1207,] 8.766223e-05 5.003748e-05 1.840563e-05
[1208,] 8.968795e-05 7.004519e-05 3.382165e-05
[1209,] 1.255566e-03 4.216953e-05 5.808810e-04
[1210,] 6.798510e-04 3.891717e-05 2.743155e-04
[1211,] 8.619466e-05 4.900651e-05 1.678210e-05
[1212,] 3.951661e-05 9.203865e-05 1.656454e-05
[1213,] 1.336293e-03 4.609714e-05 6.909075e-04
[1214,] 3.230301e-05 3.926012e-05 9.378574e-06
[1215,] 8.251905e-05 4.898756e-05 1.662465e-05
[1216,] 3.757874e-05 9.063021e-05 1.500561e-05
[1217,] 3.601895e-05 4.501848e-05 8.678484e-06
[1218,] 3.719175e-05 4.390240e-05 8.504272e-06
[1219,] 1.273561e-03 4.716479e-05 6.785893e-04
[1220,] 1.637161e-03 4.754833e-05 8.823571e-04
[1221,] 1.507151e-03 4.811894e-05 8.189122e-04
[1222,] 1.408832e-03 4.643761e-05 7.341471e-04
[1223,] 1.408832e-03 4.635765e-05 7.326976e-04
[1224,] 1.218908e-03 4.199726e-05 5.604414e-04
[1225,] 1.341821e-03 4.199726e-05 6.167932e-04
[1226,] 3.484778e-05 4.041203e-05 8.724536e-06
[1227,] 1.613728e-03 4.254364e-05 7.578853e-04
[1228,] 1.156375e-03 4.241343e-05 5.403244e-04
[1229,] 6.999635e-04 4.506873e-05 3.548996e-04
[1230,] 7.882672e-04 4.546118e-05 4.039918e-04
[1231,] 7.143590e-04 4.679428e-05 3.802520e-04
[1232,] 6.564589e-04 4.662355e-05 3.476301e-04
[1233,] 7.521224e-04 4.743723e-05 4.078905e-04
[1234,] 7.882672e-04 4.628735e-05 4.138806e-04
[1235,] 1.080556e-04 4.666626e-05 5.657208e-05
[1236,] 2.208337e-04 4.561970e-05 1.130047e-04
[1237,] 2.411605e-04 4.561970e-05 1.234736e-04
[1238,] 3.627269e-05 4.021514e-05 1.517589e-05
[1239,] 4.152434e-05 4.483317e-05 1.480907e-05
[1240,] 4.152434e-05 4.426597e-05 1.461190e-05
[1241,] 4.688488e-05 8.484367e-05 1.867294e-05
[1242,] 1.028879e-04 4.483300e-05 5.133697e-05
[1243,] 3.724203e-04 4.743011e-05 2.006657e-04
[1244,] 8.155478e-05 4.889646e-05 1.667890e-05
[1245,] 6.414798e-05 1.048425e-04 4.009874e-05
[1246,] 1.067710e-04 4.242334e-05 5.150012e-05
[1247,] 1.029102e-04 4.216631e-05 4.920819e-05
[1248,] 4.156966e-05 4.931497e-05 1.627115e-05
[1249,] 5.253226e-05 4.570508e-05 2.658558e-05
[1250,] 4.109031e-05 4.322112e-05 1.987431e-05
[1251,] 1.063030e-04 4.931939e-05 5.966580e-05
[1252,] 3.169952e-05 4.667101e-05 8.280576e-06
[1253,] 3.531152e-05 3.704333e-05 8.825882e-06
[1254,] 3.264677e-05 4.906883e-05 8.176712e-06
[1255,] 3.527468e-05 4.784423e-05 1.867252e-05
[1256,] 3.162851e-05 5.120940e-05 1.120010e-05
[1257,] 4.175484e-05 7.961704e-05 1.523979e-05
[1258,] 4.806071e-05 3.489247e-05 9.879095e-06
[1259,] 4.795611e-05 3.490901e-05 9.849997e-06
[1260,] 4.932097e-05 4.406409e-05 1.241285e-05
[1261,] 3.843507e-05 7.597984e-05 1.258791e-05
[1262,] 4.221359e-05 4.761981e-05 1.227468e-05
[1263,] 4.581162e-05 3.505818e-05 9.808776e-06
[1264,] 4.550801e-05 4.800493e-05 1.328427e-05
[1265,] 4.421648e-05 4.781765e-05 1.284420e-05
[1266,] 4.280379e-05 7.595668e-05 1.388847e-05
[1267,] 1.803254e-04 4.629005e-05 6.788133e-05
[1268,] 4.196228e-05 4.775778e-05 1.217324e-05
[1269,] 8.067027e-05 4.773044e-05 1.640088e-05
[1270,] 7.253846e-05 5.059254e-05 1.407670e-05
[1271,] 9.034019e-04 5.531356e-05 5.653954e-04
[1272,] 3.935154e-05 4.840544e-05 1.247305e-05
[1273,] 3.958585e-05 4.848332e-05 1.257605e-05
[1274,] 4.832355e-05 7.752989e-05 1.682102e-05
[1275,] 4.345183e-05 7.767897e-05 1.498204e-05
[1276,] 3.935154e-05 4.881317e-05 1.256198e-05
[1277,] 3.867817e-05 4.840544e-05 1.224057e-05
[1278,] 3.912221e-05 4.840544e-05 1.239427e-05
[1279,] 4.705433e-05 7.843858e-05 1.661773e-05
[1280,] 7.203090e-05 4.828957e-05 1.390504e-05
[1281,] 7.148599e-05 4.828957e-05 1.394210e-05
[1282,] 3.918010e-03 4.614697e-05 1.865047e-03
[1283,] 7.124451e-05 4.846477e-05 1.393888e-05
[1284,] 4.754935e-05 7.810511e-05 1.662904e-05
[1285,] 7.241211e-05 5.010462e-05 1.405557e-05
[1286,] 3.097037e-03 4.518566e-05 1.423377e-03
[1287,] 7.191075e-05 5.052163e-05 1.412360e-05
[1288,] 4.999421e-05 5.686460e-05 2.414330e-05
[1289,] 7.379241e-05 5.005559e-05 1.395807e-05
[1290,] 7.379241e-05 5.049265e-05 1.398993e-05
[1291,] 4.770215e-05 8.021050e-05 1.737168e-05
[1292,] 5.737862e-03 4.371286e-05 2.506939e-03
[1293,] 4.664218e-05 7.991067e-05 1.685467e-05
[1294,] 1.017228e-03 4.549158e-05 5.197146e-04
[1295,] 4.143618e-05 4.998771e-05 1.625219e-05
[1296,] 4.393212e-05 5.065288e-05 1.761009e-05
[1297,] 5.737862e-03 4.355124e-05 2.489516e-03
[1298,] 6.736989e-05 4.882724e-05 1.422254e-05
[1299,] 6.776994e-05 4.730578e-05 1.376199e-05
[1300,] 1.039910e-02 4.237771e-05 4.242087e-03
[1301,] 6.420848e-05 3.474459e-05 1.095708e-05
[1302,] 7.143885e-05 4.747685e-05 1.369332e-05
[1303,] 7.196787e-05 4.754234e-05 1.364910e-05
[1304,] 7.195679e-05 6.177676e-05 1.555281e-05
[1305,] 4.929149e-03 4.370463e-05 2.382502e-03
[1306,] 7.633977e-05 4.903370e-05 1.371701e-05
[1307,] 9.072079e-03 4.359327e-05 3.933691e-03
[1308,] 4.973033e-05 7.465101e-05 1.797377e-05
[1309,] 4.467431e-05 7.726085e-05 1.541285e-05
[1310,] 8.547969e-03 4.561919e-05 4.018824e-03
[1311,] 1.329246e-02 4.148773e-05 5.968574e-03
[1312,] 7.502710e-05 4.889047e-05 1.373249e-05
[1313,] 3.142709e-03 4.813466e-05 1.855491e-03
[1314,] 1.260181e-02 4.203284e-05 5.806815e-03
[1315,] 7.496707e-05 4.903627e-05 1.373068e-05
[1316,] 3.142709e-03 4.879775e-05 1.898637e-03
[1317,] 7.502710e-05 4.903627e-05 1.374024e-05
[1318,] 7.502710e-05 4.903627e-05 1.374024e-05
[1319,] 7.210093e-05 4.960521e-05 1.394644e-05
[1320,] 2.537259e-03 4.800272e-05 1.499121e-03
[1321,] 4.314537e-05 7.847013e-05 1.508060e-05
[1322,] 9.003772e-03 4.120910e-05 3.991458e-03
[1323,] 6.468961e-03 4.026919e-05 2.711272e-03
[1324,] 7.488235e-05 5.318801e-05 1.418392e-05
[1325,] 4.083451e-03 5.148182e-05 2.616615e-03
[1326,] 3.356799e-03 4.788935e-05 1.969924e-03
[1327,] 4.505441e-03 4.901642e-05 2.743620e-03
[1328,] 3.817834e-03 4.874744e-05 2.292799e-03
[1329,] 4.505441e-03 4.896244e-05 2.723383e-03
[1330,] 7.434908e-05 4.772990e-05 1.377003e-05
[1331,] 7.587796e-05 6.591710e-05 2.275950e-05
[1332,] 3.857119e-03 4.990947e-05 2.382770e-03
[1333,] 8.927524e-05 2.030136e-04 1.043503e-04
[1334,] 7.645124e-05 4.979061e-05 1.382077e-05
[1335,] 1.066738e-04 1.676475e-04 1.132491e-04
[1336,] 1.402188e-04 4.102508e-05 6.224918e-05
[1337,] 5.101524e-05 4.615202e-05 2.762061e-05
[1338,] 6.281363e-05 4.613618e-05 3.408266e-05
[1339,] 1.121756e-04 7.928987e-05 4.071050e-05
[1340,] 1.287226e-04 8.156245e-05 5.132285e-05
[1341,] 6.917417e-05 4.847946e-05 1.409131e-05
[1342,] 1.338353e-04 4.130925e-05 6.019789e-05
[1343,] 6.929065e-05 4.784786e-05 1.386515e-05
[1344,] 9.939774e-05 4.600140e-05 5.398519e-05
[1345,] 1.293547e-04 4.635839e-05 7.098360e-05
[1346,] 1.309120e-04 5.169477e-05 7.970149e-05
[1347,] 5.457709e-05 4.718179e-05 3.036998e-05
[1348,] 1.921583e-04 4.079340e-05 8.456360e-05
[1349,] 2.193325e-04 4.070557e-05 9.532099e-05
[1350,] 2.207399e-04 4.067592e-05 9.423247e-05
[1351,] 7.587820e-05 7.604531e-05 2.969442e-05
[1352,] 1.151978e-04 8.031399e-05 4.454442e-05
[1353,] 4.120508e-05 1.456735e-04 2.226686e-05
[1354,] 1.495582e-04 5.417679e-05 9.358655e-05
[1355,] 5.375380e-05 1.223514e-04 4.019019e-05
[1356,] 5.497284e-05 1.315646e-04 4.505613e-05
[1357,] 2.251129e-04 5.418618e-05 1.421613e-04
[1358,] 8.411149e-05 4.732090e-05 4.694286e-05
[1359,] 7.410808e-05 4.647533e-05 4.051968e-05
[1360,] 1.983470e-04 5.085323e-05 1.170024e-04
[1361,] 6.963138e-05 4.772082e-05 1.421864e-05
[1362,] 6.698720e-05 1.428035e-04 6.177495e-05
[1363,] 8.105775e-05 5.280575e-05 8.706402e-06
[1364,] 4.546966e-03 5.170438e-05 2.944719e-03
[1365,] 1.663355e-04 5.324299e-05 1.031375e-04
[1366,] 8.395667e-05 5.253287e-05 5.247614e-05
[1367,] 6.072951e-05 5.763123e-05 4.050171e-05
[1368,] 7.406742e-05 3.933239e-05 3.161897e-05
[1369,] 3.180791e-04 6.218938e-05 2.321877e-04
[1370,] 5.897031e-05 8.464543e-05 2.320615e-05
[1371,] 5.944972e-05 8.469678e-05 2.343808e-05
[1372,] 9.991658e-03 5.570261e-05 6.921963e-03
[1373,] 7.718364e-03 5.346815e-05 5.182447e-03
[1374,] 8.455693e-05 5.057356e-05 1.481021e-05
[1375,] 8.629405e-03 5.322407e-05 5.773545e-03
[1376,] 5.969413e-05 3.886219e-05 1.204745e-05
[1377,] 7.272071e-02 4.619908e-05 3.897764e-02
[1378,] 3.353161e-02 4.669277e-05 1.842861e-02
[1379,] 5.822579e-02 4.615711e-05 3.125730e-02
[1380,] 2.954970e-02 4.619037e-05 1.588266e-02
[1381,] 1.667196e-02 5.285928e-05 1.110882e-02
[1382,] 7.071839e-05 5.032138e-05 1.441538e-05
[1383,] 4.014974e-04 6.114715e-05 2.898634e-04
[1384,] 1.739558e-02 5.284744e-05 1.158304e-02
[1385,] 5.886127e-05 8.557531e-05 2.346518e-05
[1386,] 7.379063e-05 6.881348e-05 2.388759e-05
[1387,] 1.389345e-02 5.144006e-05 8.931842e-03
[1388,] 8.468370e-05 5.137918e-05 1.479145e-05
[1389,] 5.831817e-02 4.672883e-05 3.187749e-02
[1390,] 8.000462e-05 6.848117e-05 2.564259e-05
[1391,] 8.086679e-03 4.638739e-05 4.358514e-03
[1392,] 7.992898e-05 5.114369e-05 1.473941e-05
[1393,] 7.683704e-03 4.715293e-05 4.248150e-03
[1394,] 1.231337e-02 4.589093e-05 6.542052e-03
[1395,] 8.061533e-03 4.683159e-05 4.413357e-03
[1396,] 8.358511e-05 5.086786e-05 1.477197e-05
[1397,] 7.689018e-03 4.667335e-05 4.187933e-03
[1398,] 3.873599e-04 5.646226e-05 2.592630e-04
[1399,] 2.718443e-03 5.148734e-05 1.733064e-03
[1400,] 8.412644e-05 5.064523e-05 1.480249e-05
[1401,] 7.638133e-05 3.630023e-05 1.290480e-05
[1402,] 1.464322e-02 4.756646e-05 8.208659e-03
[1403,] 1.220132e-02 4.492999e-05 6.257790e-03
[1404,] 1.448774e-02 4.450388e-05 7.318585e-03
[1405,] 7.126041e-05 4.986856e-05 1.440049e-05
[1406,] 1.096645e-02 4.498128e-05 5.638275e-03
[1407,] 8.490328e-05 5.201947e-05 1.476379e-05
[1408,] 3.319091e-03 5.979934e-05 2.484659e-03
[1409,] 7.115603e-05 5.026467e-05 1.443795e-05
[1410,] 1.017714e-02 4.456591e-05 5.149456e-03
[1411,] 7.119720e-05 5.053833e-05 1.449429e-05
[1412,] 7.390103e-03 4.201767e-05 3.371701e-03
[1413,] 7.390922e-03 4.190343e-05 3.354359e-03
[1414,] 7.155413e-05 4.945995e-05 1.439967e-05
[1415,] 5.007146e-05 7.312804e-05 1.742049e-05
[1416,] 1.529332e-03 5.403969e-05 1.020393e-03
[1417,] 6.725910e-05 6.688069e-05 3.185203e-05
[1418,] 7.606208e-05 3.582196e-05 1.258381e-05
[1419,] 1.271940e-02 4.052948e-05 5.291143e-03
[1420,] 4.505012e-05 5.390508e-05 2.225674e-05
[1421,] 1.550533e-03 5.001688e-05 9.476925e-04
[1422,] 1.536322e-03 4.979098e-05 9.339606e-04
[1423,] 7.090741e-05 5.377850e-05 1.473895e-05
[1424,] 4.010065e-05 8.405194e-05 1.895511e-05
[1425,] 6.920178e-03 4.103624e-05 2.981513e-03
[1426,] 1.076094e-04 7.166993e-05 3.309344e-05
[1427,] 7.419661e-05 3.669596e-05 1.307112e-05
[1428,] 1.082098e-03 4.400721e-05 5.538450e-04
[1429,] 7.379398e-05 4.979467e-05 1.440679e-05
[1430,] 6.626525e-03 4.008779e-05 2.683429e-03
[1431,] 5.957543e-03 4.062308e-05 2.486610e-03
[1432,] 9.491580e-05 7.304408e-05 3.202230e-05
[1433,] 7.741682e-05 7.627785e-05 2.788255e-05
[1434,] 7.082699e-05 4.978754e-05 1.476193e-05
[1435,] 3.551657e-05 4.415030e-05 1.082904e-05
[1436,] 5.442793e-05 1.073097e-04 1.619457e-05
[1437,] 3.453605e-05 5.235400e-05 1.127388e-05
[1438,] 5.752461e-05 7.097139e-05 1.327289e-05
[1439,] 5.685613e-05 7.228541e-05 1.343924e-05
[1440,] 4.025535e-05 4.831005e-05 1.139221e-05
[1441,] 8.493802e-05 5.430736e-05 2.997335e-05
[1442,] 3.822015e-05 4.858321e-05 1.103980e-05
[1443,] 4.357852e-05 5.134323e-05 1.460109e-05
[1444,] 4.460069e-05 4.067705e-05 1.026111e-05
[1445,] 6.361341e-05 4.577602e-05 1.379931e-05
[1446,] 3.282705e-05 5.333959e-05 1.123463e-05
[1447,] 4.125663e-05 1.027642e-04 1.861306e-05
[1448,] 4.151064e-05 9.955299e-05 1.874827e-05
[1449,] 3.951631e-05 7.524093e-05 1.328459e-05
[1450,] 4.041005e-05 7.539593e-05 1.211746e-05
[1451,] 3.673675e-05 5.049090e-05 1.065581e-05
[1452,] 4.220413e-05 9.577880e-05 1.942429e-05
[1453,] 3.806590e-05 5.042265e-05 1.067025e-05
[1454,] 4.240812e-05 9.332765e-05 1.915921e-05
[1455,] 4.083956e-05 9.290349e-05 1.651288e-05
[1456,] 5.215763e-05 5.145383e-05 1.769807e-05
[1457,] 4.249223e-05 9.172527e-05 1.906528e-05
[1458,] 4.362398e-05 4.438717e-05 1.065718e-05
[1459,] 4.079301e-05 9.163452e-05 1.622895e-05
[1460,] 5.530587e-05 4.324706e-05 1.196393e-05
[1461,] 6.895756e-05 6.169711e-05 1.549304e-05
[1462,] 1.063969e-04 7.308713e-05 3.716470e-05
[1463,] 7.176381e-05 9.683758e-05 1.904111e-05
[1464,] 7.210691e-05 6.790630e-05 1.544574e-05
[1465,] 1.750938e-04 4.300845e-05 2.402142e-05
[1466,] 4.592661e-05 3.955308e-05 9.487705e-06
[1467,] 4.933560e-05 4.075309e-05 9.656567e-06
[1468,] 9.795304e-05 6.995603e-05 3.111751e-05
[1469,] 2.326751e-04 4.125664e-05 2.642035e-05
[1470,] 4.312071e-05 3.894242e-05 9.318496e-06
[1471,] 3.830935e-05 3.746485e-05 8.984625e-06
[1472,] 1.034005e-04 6.927043e-05 3.221887e-05
[1473,] 6.863718e-05 9.076117e-05 8.099105e-06
[1474,] 2.213058e-04 5.179656e-05 1.170102e-05
[1475,] 4.866043e-05 4.729822e-05 9.646958e-06
[1476,] 3.209171e-05 7.186167e-05 9.501357e-06
[1477,] 1.482739e-04 4.213532e-05 1.798565e-05
[1478,] 1.452186e-04 4.248426e-05 1.672701e-05
[1479,] 6.271190e-05 9.150894e-05 1.165283e-05
[1480,] 6.253416e-05 6.340310e-05 1.776207e-05
[1481,] 5.953530e-05 8.183847e-05 1.176005e-05
[1482,] 4.253320e-04 4.136530e-05 3.306582e-05
[1483,] 4.813822e-04 4.135227e-05 3.543470e-05
[1484,] 4.771562e-04 4.139350e-05 3.498478e-05
[1485,] 4.510790e-04 4.116296e-05 3.478789e-05
[1486,] 5.024451e-05 5.027794e-05 9.457535e-06
[1487,] 5.024451e-05 5.015012e-05 9.466870e-06
[1488,] 4.836973e-04 4.126203e-05 3.474702e-05
[1489,] 5.116643e-04 4.123197e-05 3.613002e-05
[1490,] 1.553610e-04 9.180058e-05 8.829717e-05
[1491,] 3.305217e-05 4.874481e-05 9.007997e-06
[1492,] 6.542531e-05 6.563925e-05 1.681095e-05
[1493,] 2.219648e-04 4.064274e-05 2.926447e-05
[1494,] 1.638657e-04 3.729732e-05 1.988815e-05
[1495,] 4.118254e-05 4.779636e-05 1.054493e-05
[1496,] 1.139103e-04 7.319926e-05 3.662353e-05
[1497,] 3.828985e-05 4.747336e-05 1.011272e-05
[1498,] 6.817918e-05 7.965829e-05 1.128615e-05
[1499,] 1.445719e-04 4.716255e-05 2.902809e-05
[1500,] 6.584199e-05 6.520103e-05 1.630902e-05
[1501,] 1.524726e-04 4.317850e-05 2.980944e-05
[1502,] 5.193889e-05 4.152155e-05 1.197575e-05
[1503,] 3.417967e-05 4.812178e-05 9.178769e-06
[1504,] 6.812757e-05 1.605990e-04 2.894149e-05
[1505,] 5.377181e-05 3.987385e-05 1.235953e-05
[1506,] 6.333489e-05 6.119265e-05 8.623808e-06
[1507,] 5.093460e-05 4.322832e-05 1.203475e-05
[1508,] 1.614164e-04 6.511294e-05 4.559606e-05
[1509,] 5.424916e-05 9.055410e-05 1.176385e-05
[1510,] 7.243406e-05 1.532085e-04 2.520283e-05
[1511,] 3.442337e-05 5.111529e-05 1.019265e-05
[1512,] 4.236397e-05 3.989120e-05 1.056217e-05
[1513,] 6.255446e-05 1.796189e-04 6.438432e-05
[1514,] 4.504632e-05 3.989184e-05 1.073283e-05
[1515,] 6.384377e-05 1.781594e-04 6.658020e-05
[1516,] 7.306063e-05 8.401120e-05 2.545498e-05
[1517,] 5.622639e-05 8.775649e-05 1.150714e-05
[1518,] 1.417715e-04 5.435612e-05 4.554285e-05
[1519,] 5.401793e-05 8.260735e-05 1.151932e-05
[1520,] 1.479590e-04 9.350407e-05 8.631925e-05
[1521,] 3.552388e-05 5.108126e-05 1.054742e-05
[1522,] 3.523863e-05 5.110973e-05 1.047012e-05
[1523,] 5.495538e-05 8.422392e-05 1.149399e-05
[1524,] 4.062898e-05 3.999894e-05 9.683673e-06
[1525,] 5.313040e-05 8.385963e-05 1.164414e-05
[1526,] 3.595651e-05 5.093220e-05 1.067019e-05
[1527,] 4.783466e-05 3.957328e-05 1.117608e-05
[1528,] 4.930630e-05 3.956176e-05 1.151376e-05
[1529,] 5.077152e-05 4.692391e-05 1.287506e-05
[1530,] 5.578437e-05 7.899052e-05 1.120300e-05
[1531,] 3.297261e-05 5.193303e-05 9.500789e-06
[1532,] 1.884213e-04 4.807703e-05 4.424974e-05
[1533,] 3.172429e-05 5.195883e-05 9.181863e-06
[1534,] 3.908388e-05 4.009624e-05 8.929716e-06
[1535,] 1.722903e-04 4.689119e-05 3.902588e-05
[1536,] 1.731159e-04 5.438581e-05 5.374288e-05
[1537,] 6.046003e-05 3.894092e-05 1.302484e-05
[1538,] 3.262834e-05 5.232958e-05 9.313102e-06
[1539,] 3.252105e-05 5.240129e-05 9.279068e-06
[1540,] 5.795397e-05 7.685421e-05 1.103674e-05
[1541,] 5.927970e-05 4.711847e-05 9.942003e-06
[1542,] 6.662499e-05 1.133107e-04 2.345103e-05
[1543,] 5.658857e-05 3.987047e-05 1.262011e-05
[1544,] 5.973874e-05 7.010338e-05 1.082876e-05
[1545,] 5.485601e-05 4.011678e-05 1.167745e-05
[1546,] 3.332884e-05 5.224364e-05 9.526029e-06
[1547,] 3.240121e-05 5.224364e-05 9.325851e-06
[1548,] 3.398588e-05 5.231059e-05 9.718870e-06
[1549,] 2.261985e-04 6.391892e-05 9.139546e-05
[1550,] 3.104758e-05 5.224117e-05 1.029656e-05
[1551,] 7.711605e-05 4.044729e-05 1.407043e-05
[1552,] 1.722737e-04 3.832337e-05 1.378628e-05
[1553,] 1.770848e-04 3.761532e-05 1.442906e-05
[1554,] 4.298269e-05 1.219342e-04 3.504094e-05
[1555,] 4.668294e-05 5.910822e-05 9.298998e-06
[1556,] 4.909109e-05 4.708435e-05 1.281066e-05
[1557,] 1.062084e-04 4.081526e-05 2.096583e-05
[1558,] 1.620135e-04 7.205636e-05 9.865960e-06
[1559,] 6.551214e-05 2.027737e-04 7.996646e-05
[1560,] 6.459483e-05 2.043151e-04 7.843669e-05
[1561,] 1.126362e-04 4.136276e-05 1.769110e-05
[1562,] 3.598543e-05 5.342338e-05 1.003019e-05
[1563,] 1.016148e-04 4.139205e-05 1.656702e-05
[1564,] 1.793431e-04 4.637391e-05 4.083540e-05
[1565,] 7.494083e-05 1.875327e-04 9.320006e-05
[1566,] 5.183141e-05 6.150097e-05 1.565067e-05
[1567,] 5.235877e-05 1.001973e-04 2.573647e-05
[1568,] 8.650193e-05 8.242848e-05 1.891476e-05
[1569,] 6.190337e-05 1.929852e-04 6.515307e-05
[1570,] 8.766291e-05 4.413335e-05 1.687341e-05
[1571,] 1.568724e-04 9.293535e-05 1.074321e-04
[1572,] 1.005432e-04 6.055395e-05 2.095508e-05
[1573,] 5.475369e-05 1.156883e-04 2.941993e-05
[1574,] 5.353630e-05 1.111097e-04 2.580555e-05
[1575,] 3.904121e-05 4.810791e-05 1.070135e-05
[1576,] 1.495287e-04 1.033008e-04 1.173752e-04
[1577,] 1.778250e-03 4.730571e-05 3.406984e-05
[1578,] 1.714326e-04 9.956971e-05 1.278762e-04
[1579,] 6.633463e-05 3.720771e-05 1.256587e-05
[1580,] 6.427398e-05 2.019007e-04 7.853368e-05
[1581,] 5.682339e-05 2.298974e-04 5.525633e-05
[1582,] 1.631430e-04 1.165048e-04 1.486648e-04
[1583,] 3.206945e-05 3.745696e-05 8.132953e-06
[1584,] 8.010403e-05 5.113964e-05 3.261183e-05
[1585,] 5.216235e-04 5.244579e-05 2.072200e-05
[1586,] 3.769236e-05 4.415403e-05 1.009717e-05
[1587,] 3.987350e-05 4.394880e-05 1.094236e-05
[1588,] 1.479209e-04 9.543361e-05 1.053809e-04
[1589,] 5.528423e-05 1.002570e-04 1.368486e-05
[1590,] 5.493574e-05 1.008847e-04 1.379061e-05
[1591,] 1.426115e-04 9.755379e-05 1.042690e-04
[1592,] 1.413173e-04 9.821036e-05 1.042178e-04
[1593,] 5.074701e-05 4.870809e-05 1.078245e-05
[1594,] 4.402641e-05 9.772752e-05 1.927348e-05
[1595,] 8.442143e-05 1.258527e-04 7.310395e-05
[1596,] 4.405223e-05 1.235833e-04 2.101921e-05
[1597,] 3.581574e-05 7.797846e-05 1.794015e-05
[1598,] 4.418674e-05 1.233588e-04 2.241509e-05
[1599,] 3.325763e-05 3.751711e-05 8.490481e-06
[1600,] 4.108699e-05 4.832366e-05 1.105373e-05
[1601,] 1.301603e-04 1.143114e-04 1.154762e-04
[1602,] 4.407900e-05 1.257484e-04 2.185343e-05
[1603,] 3.057383e-05 5.354424e-05 9.395242e-06
[1604,] 1.255949e-04 1.146238e-04 1.116181e-04
[1605,] 1.313104e-04 1.140676e-04 1.162373e-04
[1606,] 7.546007e-05 7.721684e-05 4.302183e-05
[1607,] 7.392182e-05 4.603027e-05 1.467940e-05
[1608,] 7.376498e-05 4.607415e-05 1.470910e-05
[1609,] 3.299800e-05 4.227924e-05 8.952860e-06
[1610,] 3.879077e-05 4.204746e-05 1.027695e-05
[1611,] 3.945413e-05 4.643574e-05 1.004960e-05
[1612,] 7.592849e-05 4.621835e-05 1.508512e-05
[1613,] 1.245169e-04 1.057520e-04 1.005168e-04
[1614,] 1.037156e-04 1.026122e-04 8.156443e-05
[1615,] 7.584138e-05 5.107366e-05 1.422522e-05
[1616,] 3.832411e-05 4.722561e-05 9.442853e-06
[1617,] 4.012240e-05 4.912517e-05 9.379879e-06
[1618,] 1.341666e-04 1.051901e-04 1.095867e-04
[1619,] 3.777681e-05 8.833022e-05 1.382917e-05
[1620,] 7.628408e-05 4.746137e-05 1.441038e-05
[1621,] 3.559152e-05 4.301051e-05 8.887653e-06
[1622,] 3.748309e-05 4.282952e-05 9.213782e-06
[1623,] 7.728457e-05 4.730648e-05 1.433880e-05
[1624,] 3.392970e-05 4.285020e-05 8.677313e-06
[1625,] 3.425779e-05 4.303337e-05 8.688877e-06
[1626,] 1.295209e-04 9.833919e-05 9.745288e-05
[1627,] 1.405313e-04 9.753891e-05 1.046250e-04
[1628,] 3.375672e-05 4.405014e-05 1.002328e-05
[1629,] 3.524560e-05 4.299528e-05 8.834365e-06
[1630,] 4.986795e-05 1.446760e-04 1.803865e-05
[1631,] 3.499554e-05 4.278201e-05 8.849707e-06
[1632,] 4.046757e-05 4.457923e-05 1.041104e-05
[1633,] 3.511713e-05 4.262411e-05 8.906037e-06
[1634,] 3.492177e-05 4.271670e-05 8.854303e-06
[1635,] 4.544748e-05 3.714548e-05 1.001092e-05
[1636,] 3.958132e-05 4.462220e-05 1.024381e-05
[1637,] 1.216797e-04 9.460125e-05 8.730016e-05
[1638,] 3.205723e-05 4.336914e-05 8.385057e-06
[1639,] 3.326646e-05 8.144265e-05 1.550208e-05
[1640,] 9.629906e-05 3.474422e-05 1.364804e-05
[1641,] 5.270386e-05 1.432448e-04 1.668278e-05
[1642,] 3.485668e-05 4.278201e-05 8.832963e-06
[1643,] 3.653762e-05 8.227951e-05 1.231145e-05
[1644,] 3.793298e-05 4.434192e-05 1.002716e-05
[1645,] 3.271893e-05 4.230681e-05 8.738620e-06
[1646,] 3.547351e-05 4.214950e-05 9.472447e-06
[1647,] 6.260640e-05 4.358040e-05 1.412080e-05
[1648,] 5.711491e-05 3.753081e-05 1.057198e-05
[1649,] 5.562919e-05 3.782722e-05 1.028845e-05
[1650,] 5.659247e-05 3.770385e-05 1.043054e-05
[1651,] 5.774818e-05 3.817944e-05 1.030949e-05
[1652,] 4.381319e-05 4.483560e-05 1.065935e-05
[1653,] 8.155903e-05 4.643824e-05 1.398221e-05
[1654,] 4.882218e-05 1.611547e-04 1.847246e-05
[1655,] 2.586627e-04 1.936547e-04 4.546593e-04
[1656,] 9.040713e-05 1.927007e-04 1.327040e-04
[1657,] 3.886150e-05 5.735545e-05 9.484225e-06
[1658,] 3.041506e-05 6.566172e-05 1.060049e-05
[1659,] 3.101207e-04 1.863568e-04 5.251403e-04
[1660,] 3.984737e-05 8.918349e-05 1.701489e-05
[1661,] 2.910874e-04 1.713726e-04 4.436439e-04
[1662,] 4.612006e-04 2.121892e-04 9.256683e-04
[1663,] 2.846334e-04 1.891078e-04 4.896137e-04
[1664,] 2.021794e-04 2.002186e-04 3.602025e-04
[1665,] 3.616573e-05 5.354275e-05 9.689037e-06
[1666,] 3.004989e-05 9.218687e-05 1.169199e-05
[1667,] 3.225663e-05 8.799175e-05 9.381724e-06
[1668,] 3.900207e-05 8.985183e-05 1.550181e-05
[1669,] 1.232563e-04 9.930298e-05 9.677933e-05
[1670,] 1.214382e-04 9.993171e-05 9.602699e-05
[1671,] 1.246884e-04 9.862018e-05 9.726218e-05
[1672,] 1.222514e-04 1.101682e-04 1.073722e-04
[1673,] 4.595630e-05 2.390563e-04 3.544278e-05
[1674,] 1.578513e-04 1.455053e-04 1.974416e-04
[1675,] 6.371251e-05 1.053377e-04 1.748184e-05
[1676,] 5.256014e-05 8.972740e-05 3.317235e-05
[1677,] 4.681998e-05 2.270453e-04 3.085152e-05
[1678,] 4.602275e-05 2.461491e-04 3.594078e-05
[1679,] 3.237017e-05 3.785577e-05 8.991621e-06
[1680,] 5.422824e-05 8.879151e-05 3.424952e-05
[1681,] 3.324686e-05 8.881334e-05 1.546658e-05
[1682,] 3.620333e-05 8.775551e-04 1.658551e-04
[1683,] 1.867865e-04 2.109033e-04 3.508733e-04
[1684,] 3.037227e-04 1.476641e-04 3.842134e-04
[1685,] 2.385380e-04 5.725706e-04 1.347911e-03
[1686,] 4.512802e-05 1.618132e-03 4.594452e-04
[1687,] 8.420403e-05 3.908977e-04 2.258898e-04
[1688,] 3.519479e-05 4.797689e-05 9.822596e-06
[1689,] 3.582587e-05 4.985854e-05 9.655196e-06
[1690,] 6.135206e-05 2.005815e-04 8.890136e-05
[1691,] 3.810138e-05 4.700474e-05 9.727071e-06
[1692,] 3.822215e-05 4.841817e-05 9.643367e-06
[1693,] 3.834589e-05 4.727859e-05 9.730889e-06
[1694,] 3.037353e-05 6.755553e-05 1.025885e-05
[1695,] 2.847189e-04 1.613289e-04 4.041337e-04
[1696,] 2.441890e-04 6.411673e-04 1.607089e-03
[1697,] 3.606265e-05 4.922691e-05 9.586224e-06
[1698,] 3.593440e-05 4.922691e-05 9.602967e-06
[1699,] 3.612635e-05 4.888378e-05 9.568582e-06
[1700,] 3.552858e-05 4.871727e-05 9.664320e-06
[1701,] 5.241604e-05 1.191686e-03 4.520763e-04
[1702,] 6.522540e-05 1.517817e-03 7.653536e-04
[1703,] 8.196744e-05 3.467271e-04 1.960110e-04
[1704,] 3.545095e-05 4.905364e-05 9.707283e-06
[1705,] 6.778250e-05 8.046639e-05 2.682640e-05
[1706,] 1.402956e-04 6.567208e-04 8.286561e-04
[1707,] 1.843262e-04 6.218648e-04 1.109144e-03
[1708,] 5.302386e-05 1.225509e-03 4.729152e-04
[1709,] 3.548851e-05 4.857847e-05 9.669523e-06
[1710,] 3.565905e-05 4.741519e-05 9.586815e-06
[1711,] 3.600469e-05 4.747556e-05 9.553878e-06
[1712,] 3.594156e-05 4.747556e-05 9.558127e-06
[1713,] 3.576773e-05 4.796634e-05 9.589397e-06
[1714,] 2.814049e-04 1.796360e-04 4.531619e-04
[1715,] 3.573572e-05 4.915729e-05 9.637321e-06
[1716,] 3.585483e-05 4.924452e-05 9.617725e-06
[1717,] 1.818158e-04 6.143491e-04 1.077473e-03
[1718,] 3.632309e-05 4.996329e-05 9.586783e-06
[1719,] 5.302386e-05 2.190692e-03 8.342649e-04
[1720,] 3.557117e-05 4.939469e-05 9.684796e-06
[1721,] 3.063069e-05 9.644970e-05 1.383952e-05
[1722,] 4.794005e-05 2.667335e-04 3.390119e-05
[1723,] 3.611803e-05 5.122559e-05 9.649304e-06
[1724,] 7.100717e-05 9.723375e-05 3.596158e-05
[1725,] 4.786080e-05 3.025349e-04 3.810366e-05
[1726,] 3.584422e-05 5.082514e-05 9.684001e-06
[1727,] 1.021030e-04 5.642700e-05 2.638952e-05
[1728,] 1.897471e-04 1.051970e-03 1.915465e-03
[1729,] 6.556183e-05 1.312968e-04 6.146765e-05
[1730,] 6.823021e-05 9.258163e-05 3.138447e-05
[1731,] 1.370748e-04 1.711676e-04 2.030898e-04
[1732,] 1.388151e-04 1.738669e-04 2.097834e-04
[1733,] 4.619771e-05 2.680797e-04 3.957311e-05
[1734,] 3.584422e-05 5.112156e-05 9.696125e-06
[1735,] 1.039255e-04 5.686544e-05 2.738074e-05
[1736,] 7.946784e-05 3.438340e-04 1.855737e-04
[1737,] 6.292870e-05 1.320854e-04 5.925510e-05
[1738,] 3.288328e-05 8.473678e-05 1.087785e-05
[1739,] 1.134793e-04 5.659018e-05 2.882507e-05
[1740,] 7.056042e-05 1.738957e-04 9.419125e-05
[1741,] 3.288706e-05 8.447153e-05 1.086325e-05
[1742,] 6.850209e-05 9.461484e-05 3.236601e-05
[1743,] 1.116664e-04 1.633042e-04 1.422435e-04
[1744,] 4.884328e-05 2.864307e-04 3.514462e-05
[1745,] 3.861684e-05 5.343908e-05 9.877503e-06
[1746,] 4.954679e-05 2.932785e-03 9.655534e-04
[1747,] 5.070733e-05 2.885792e-03 9.895302e-04
[1748,] 3.603551e-05 5.360933e-05 9.758321e-06
[1749,] 3.634949e-05 5.279291e-05 9.674831e-06
[1750,] 5.127843e-05 2.885792e-03 1.008564e-03
[1751,] 4.685754e-05 2.883196e-03 8.617719e-04
[1752,] 3.926294e-05 8.884045e-05 1.270569e-05
[1753,] 6.908520e-05 7.631639e-05 2.638661e-05
[1754,] 4.685754e-05 2.930141e-03 8.749904e-04
[1755,] 3.634949e-05 5.179413e-05 9.643761e-06
[1756,] 1.262200e-04 1.697535e-04 1.827108e-04
[1757,] 1.359770e-04 1.669673e-04 1.963288e-04
[1758,] 3.620032e-05 5.179413e-05 9.664296e-06
[1759,] 3.063391e-05 1.177736e-04 1.602744e-05
[1760,] 3.308779e-05 8.266014e-05 1.088330e-05
[1761,] 3.620032e-05 5.179413e-05 9.664296e-06
[1762,] 5.186179e-05 2.932785e-03 1.044044e-03
[1763,] 3.599638e-05 5.127674e-05 9.679643e-06
[1764,] 7.746276e-05 3.185398e-04 1.668478e-04
[1765,] 6.961977e-05 8.305369e-05 2.940038e-05
[1766,] 3.007403e-05 3.667598e-05 7.918512e-06
[1767,] 3.627358e-05 5.158022e-05 9.647066e-06
[1768,] 3.580075e-05 5.209924e-05 1.013871e-05
[1769,] 3.622202e-05 5.168670e-05 9.655747e-06
[1770,] 3.622202e-05 5.164204e-05 9.654312e-06
[1771,] 3.875400e-05 2.387379e-04 5.742401e-05
[1772,] 6.989983e-05 6.543407e-05 2.309567e-05
[1773,] 3.615854e-05 5.057044e-05 9.629048e-06
[1774,] 6.852218e-05 6.407111e-05 2.182884e-05
[1775,] 3.622202e-05 5.079727e-05 9.635100e-06
[1776,] 7.153016e-05 3.502519e-04 1.630044e-04
[1777,] 3.629606e-05 5.083705e-05 9.627887e-06
[1778,] 3.040039e-05 6.914708e-05 9.653061e-06
[1779,] 3.629606e-05 5.089501e-05 9.629476e-06
[1780,] 7.219768e-05 4.106081e-04 2.080504e-04
[1781,] 6.822672e-05 7.317709e-05 2.480225e-05
[1782,] 7.281116e-05 3.582979e-04 1.742192e-04
[1783,] 3.949642e-05 8.657420e-05 1.252280e-05
[1784,] 3.638061e-05 2.630172e-04 5.488350e-05
[1785,] 6.799897e-05 7.129047e-05 2.405212e-05
[1786,] 6.821684e-05 3.473548e-04 1.526486e-04
[1787,] 6.811061e-05 7.189273e-05 2.433955e-05
[1788,] 6.816798e-05 7.137121e-05 2.414231e-05
[1789,] 6.816798e-05 7.189273e-05 2.432021e-05
[1790,] 6.816798e-05 7.189273e-05 2.432021e-05
[1791,] 4.818810e-05 5.685458e-05 1.322533e-05
[1792,] 3.772399e-05 2.541334e-04 5.772120e-05
[1793,] 3.812336e-05 2.570308e-04 5.951205e-05
[1794,] 3.365534e-05 8.077606e-05 1.077160e-05
[1795,] 3.886395e-05 2.624045e-04 6.287957e-05
[1796,] 3.886395e-05 2.597004e-04 6.225370e-05
[1797,] 5.969206e-05 6.770121e-05 2.009153e-05
[1798,] 6.834577e-05 7.230699e-05 2.459370e-05
[1799,] 3.812035e-05 2.487136e-04 5.765396e-05
[1800,] 6.963144e-05 7.317709e-05 2.581455e-05
[1801,] 3.760927e-05 1.517300e-03 3.004385e-04
[1802,] 3.917467e-05 1.432606e-03 3.140355e-04
[1803,] 3.725352e-05 2.543974e-04 5.621131e-05
[1804,] 6.058515e-05 8.524983e-05 2.576349e-05
[1805,] 3.899192e-05 1.833553e-04 4.346642e-05
[1806,] 3.322043e-05 4.699626e-05 8.764674e-06
[1807,] 6.846084e-05 8.990013e-05 3.069154e-05
[1808,] 6.216806e-05 8.400256e-05 2.710401e-05
[1809,] 6.209201e-05 8.401903e-05 2.703636e-05
[1810,] 6.125863e-05 8.760833e-05 2.730222e-05
[1811,] 6.550927e-05 2.870881e-04 1.174162e-04
[1812,] 4.885024e-05 4.931933e-05 1.754714e-05
[1813,] 6.118718e-05 8.760833e-05 2.722335e-05
[1814,] 6.140412e-05 6.694870e-05 2.140653e-05
[1815,] 6.747445e-05 9.355683e-05 3.074930e-05
[1816,] 6.834577e-05 9.329252e-05 3.169581e-05
[1817,] 5.283453e-05 4.954124e-05 1.313456e-05
[1818,] 6.084953e-05 8.350791e-05 2.570143e-05
[1819,] 5.081013e-05 2.766412e-04 3.420463e-05
[1820,] 6.800063e-05 9.282420e-05 3.114685e-05
[1821,] 6.122567e-05 8.493032e-05 2.638801e-05
[1822,] 5.493074e-05 4.895548e-05 1.338234e-05
[1823,] 4.123302e-05 1.544654e-04 4.094478e-05
[1824,] 4.289330e-05 7.297712e-05 1.828307e-05
[1825,] 6.060870e-05 8.428249e-05 2.552796e-05
[1826,] 6.085436e-05 8.423195e-05 2.578925e-05
[1827,] 6.071760e-05 8.423195e-05 2.575983e-05
[1828,] 6.549721e-05 9.292726e-05 2.869819e-05
[1829,] 5.836042e-05 8.352822e-05 2.293911e-05
[1830,] 6.034798e-05 8.639663e-05 2.592364e-05
[1831,] 6.048759e-05 8.530205e-05 2.566323e-05
[1832,] 5.968708e-05 8.976500e-05 2.474242e-05
[1833,] 5.410255e-05 7.032246e-05 1.542650e-05
[1834,] 6.037693e-05 8.712064e-05 2.612969e-05
[1835,] 6.049986e-05 8.712064e-05 2.627734e-05
[1836,] 6.020470e-05 8.746788e-05 2.586663e-05
[1837,] 6.067049e-05 8.820898e-05 2.664308e-05
[1838,] 6.067049e-05 8.820898e-05 2.664308e-05
[1839,] 6.060870e-05 8.820898e-05 2.656799e-05
[1840,] 3.312238e-05 8.077362e-05 1.088635e-05
[1841,] 6.004110e-05 1.025364e-04 2.945868e-05
[1842,] 5.988980e-05 8.865847e-05 2.575206e-05
[1843,] 6.638270e-05 9.683240e-05 3.034019e-05
[1844,] 6.098486e-05 7.622206e-05 2.374672e-05
[1845,] 6.676907e-05 9.906929e-05 3.157725e-05
[1846,] 6.026085e-05 8.982125e-05 2.655311e-05
[1847,] 6.740051e-05 9.954605e-05 3.261497e-05
[1848,] 5.501188e-05 9.938243e-05 3.986036e-05
[1849,] 3.581902e-05 3.608340e-05 9.108998e-06
[1850,] 6.271298e-05 2.403849e-04 9.420730e-05
[1851,] 6.634419e-05 1.005991e-04 3.150998e-05
[1852,] 6.036977e-05 7.710281e-05 2.329577e-05
[1853,] 6.048759e-05 7.741109e-05 2.349993e-05
[1854,] 5.947359e-05 7.682737e-05 2.236937e-05
[1855,] 4.272180e-05 8.002828e-05 1.417605e-05
[1856,] 5.971862e-05 7.800339e-05 2.295583e-05
[1857,] 5.200332e-05 6.712766e-05 1.449283e-05
[1858,] 6.000719e-05 7.957143e-05 2.369242e-05
[1859,] 5.920988e-05 7.831862e-05 2.241408e-05
[1860,] 6.040858e-05 7.924661e-05 2.403708e-05
[1861,] 4.780982e-05 4.927251e-05 1.707580e-05
[1862,] 6.681542e-05 8.635725e-05 2.780427e-05
[1863,] 6.681542e-05 8.635725e-05 2.780427e-05
[1864,] 6.608393e-05 2.538461e-04 1.074588e-04
[1865,] 6.760959e-05 8.852987e-05 2.937493e-05
[1866,] 6.332665e-05 2.417190e-04 9.618407e-05
[1867,] 5.405898e-05 6.968791e-05 1.553271e-05
[1868,] 4.500423e-05 7.728959e-05 1.539561e-05
[1869,] 4.322838e-05 4.640163e-05 1.394919e-05
[1870,] 3.388534e-05 8.221073e-05 1.039926e-05
[1871,] 5.427598e-05 2.450496e-04 7.629740e-05
[1872,] 1.152577e-04 9.273402e-05 7.257124e-05
[1873,] 5.459179e-05 7.017636e-05 1.524183e-05
[1874,] 3.031958e-05 1.022985e-04 1.300455e-05
[1875,] 3.394441e-05 8.038351e-05 1.042415e-05
[1876,] 6.647048e-05 9.399935e-05 2.974758e-05
[1877,] 3.359958e-05 8.226739e-05 1.037699e-05
[1878,] 5.431358e-05 4.589244e-05 1.773541e-05
[1879,] 5.431358e-05 4.505975e-05 1.733657e-05
[1880,] 6.714894e-05 9.688628e-05 3.141077e-05
[1881,] 6.030217e-05 3.147274e-04 1.163444e-04
[1882,] 6.630430e-05 9.249836e-05 2.892722e-05
[1883,] 3.074568e-05 3.726231e-05 7.868806e-06
[1884,] 5.834737e-05 3.073848e-04 1.086742e-04
[1885,] 3.085954e-05 3.705244e-05 7.868870e-06
[1886,] 3.095281e-05 3.844000e-05 7.890754e-06
[1887,] 3.141946e-05 3.845026e-05 7.937843e-06
[1888,] 6.709288e-05 3.300884e-04 1.422257e-04
[1889,] 8.177278e-05 1.646837e-04 1.373684e-05
[1890,] 6.391271e-05 2.999375e-04 1.373002e-04
[1891,] 4.293571e-05 7.361951e-05 2.178395e-05
[1892,] 7.238349e-05 2.844380e-04 1.364638e-04
[1893,] 1.028710e-04 8.886128e-05 7.349008e-05
[1894,] 5.863642e-05 9.832550e-05 3.299819e-05
[1895,] 3.735964e-05 2.872038e-04 5.123092e-05
[1896,] 1.676416e-04 3.701211e-04 5.395697e-04
[1897,] 6.545471e-05 5.249467e-05 1.576271e-05
[1898,] 1.019878e-03 6.023638e-05 9.980843e-05
[1899,] 3.793385e-05 2.899717e-04 5.423039e-05
[1900,] 3.911758e-05 3.432590e-04 6.778197e-05
[1901,] 3.816072e-05 2.844798e-04 5.368189e-05
[1902,] 3.061186e-05 1.404291e-04 1.688779e-05
[1903,] 3.826914e-05 3.072890e-04 5.882844e-05
[1904,] 3.813967e-05 2.986981e-04 5.672780e-05
[1905,] 3.867646e-05 2.986981e-04 5.900581e-05
[1906,] 3.881864e-05 3.127728e-04 6.160999e-05
[1907,] 3.749928e-05 3.476941e-04 6.194272e-05
[1908,] 1.185284e-04 4.111731e-03 4.920422e-03
[1909,] 5.867291e-05 8.486745e-05 2.136310e-05
[1910,] 3.968173e-05 3.831726e-04 7.797440e-05
[1911,] 3.229287e-05 8.280811e-05 1.058411e-05
[1912,] 3.911281e-05 3.130855e-04 6.356432e-05
[1913,] 3.896408e-05 3.072890e-04 6.182557e-05
[1914,] 1.059455e-04 7.967684e-05 6.683265e-05
[1915,] 3.926265e-05 3.061672e-04 6.327097e-05
[1916,] 3.122660e-05 1.265613e-04 1.844398e-05
[1917,] 3.978951e-05 3.034803e-04 6.466671e-05
[1918,] 3.906337e-05 3.054945e-04 6.210467e-05
[1919,] 5.409680e-05 3.437444e-05 1.105568e-05
[1920,] 3.889506e-05 2.997210e-04 6.050040e-05
[1921,] 3.065337e-05 1.182361e-04 1.530979e-05
[1922,] 1.133050e-04 7.436105e-05 6.570038e-05
[1923,] 3.881864e-05 3.028097e-04 6.063635e-05
[1924,] 3.940459e-05 3.057885e-04 6.363899e-05
[1925,] 3.940459e-05 3.057885e-04 6.363899e-05
[1926,] 3.744743e-05 2.956784e-04 5.238048e-05
[1927,] 3.881864e-05 3.106140e-04 6.203473e-05
[1928,] 3.853751e-05 3.049128e-04 5.975526e-05
[1929,] 3.924951e-05 2.372964e-04 4.904517e-05
[1930,] 3.743335e-05 2.576222e-04 4.597532e-05
[1931,] 3.671284e-05 2.526393e-04 4.197555e-05
[1932,] 1.613918e-04 6.730646e-05 8.004249e-05
[1933,] 3.990056e-05 2.948755e-04 6.343812e-05
[1934,] 6.562546e-05 5.170793e-05 1.555644e-05
[1935,] 4.117560e-05 2.372122e-04 5.407876e-05
[1936,] 3.747350e-05 8.662602e-05 1.335388e-05
[1937,] 4.564389e-05 3.437220e-05 1.015750e-05
[1938,] 3.745632e-05 5.479450e-05 7.868847e-06
[1939,] 1.924692e-04 2.609729e-04 4.529628e-04
[1940,] 4.691213e-05 5.096608e-04 1.416384e-04
[1941,] 5.031344e-05 3.523340e-05 1.108369e-05
[1942,] 3.890001e-05 4.845020e-05 7.732631e-06
[1943,] 4.945346e-05 3.447533e-05 9.889016e-06
[1944,] 5.099611e-05 3.427544e-05 1.038915e-05
[1945,] 6.405722e-05 5.224839e-05 1.532792e-05
[1946,] 5.277775e-05 3.404038e-05 1.079216e-05
[1947,] 6.785286e-05 1.478547e-03 8.482640e-04
[1948,] 5.042720e-05 3.411962e-05 1.025001e-05
[1949,] 7.801735e-05 4.266039e-05 1.644993e-05
[1950,] 1.433814e-04 1.261242e-04 1.589335e-04
[1951,] 4.720826e-05 3.408339e-05 9.947435e-06
[1952,] 1.391212e-04 1.184866e-04 1.436517e-04
[1953,] 1.133341e-04 1.795148e-04 1.741432e-04
[1954,] 6.429271e-05 5.224524e-05 1.540617e-05
[1955,] 3.974893e-05 7.526400e-05 2.069077e-05
[1956,] 5.374645e-05 7.099389e-05 2.997494e-05
[1957,] 4.779411e-05 8.954780e-05 1.349693e-05
[1958,] 1.421593e-04 1.272463e-04 1.590055e-04
[1959,] 5.420018e-05 3.463130e-05 1.045709e-05
[1960,] 4.739911e-05 9.137612e-05 1.374724e-05
[1961,] 5.083272e-05 8.070252e-05 1.679117e-05
[1962,] 4.008987e-05 2.857928e-04 5.543542e-05
[1963,] 3.161101e-05 3.667297e-05 7.920209e-06
[1964,] 8.450413e-05 4.895153e-05 2.376549e-05
[1965,] 5.899219e-05 7.906475e-05 2.019617e-05
[1966,] 1.304036e-04 1.594685e-04 1.832929e-04
[1967,] 5.146748e-05 3.439663e-05 1.173623e-05
[1968,] 3.857258e-05 3.011725e-04 5.231328e-05
[1969,] 4.618324e-05 3.426218e-05 1.070619e-05
[1970,] 4.618324e-05 3.459943e-05 1.095936e-05
[1971,] 4.832911e-05 3.425830e-05 1.104306e-05
[1972,] 8.499513e-05 4.752534e-05 2.259991e-05
[1973,] 8.661327e-05 4.840239e-05 2.370636e-05
[1974,] 8.718426e-05 4.840239e-05 2.382955e-05
[1975,] 1.035198e-04 1.885567e-04 1.640402e-04
[1976,] 4.179145e-05 3.479762e-05 1.038015e-05
[1977,] 8.698226e-05 1.553834e-04 1.095430e-04
[1978,] 5.404057e-05 3.530770e-05 1.303552e-05
[1979,] 4.975133e-05 3.545735e-05 1.240680e-05
[1980,] 4.191014e-05 3.762510e-05 1.201363e-05
[1981,] 6.240395e-05 4.674275e-05 1.366838e-05
[1982,] 8.947705e-05 5.266450e-05 2.690837e-05
[1983,] 3.128445e-05 3.738608e-05 8.081965e-06
[1984,] 3.643272e-05 3.637017e-05 9.919943e-06
[1985,] 3.897410e-05 1.008236e-04 2.569119e-05
[1986,] 5.703438e-05 3.446200e-04 1.245669e-04
[1987,] 4.872451e-05 2.193548e-04 6.105285e-05
[1988,] 3.477336e-05 3.751362e-05 8.740511e-06
[1989,] 5.671868e-05 2.701574e-04 9.556392e-05
[1990,] 6.324380e-05 8.290163e-05 1.924796e-05
[1991,] 1.581283e-04 2.395334e-04 3.246255e-04
[1992,] 1.965819e-04 3.890536e-04 6.736493e-04
[1993,] 2.179436e-04 6.700862e-04 1.252254e-03
[1994,] 4.268947e-05 9.491435e-05 9.500959e-06
[1995,] 1.779388e-04 5.179618e-05 2.200097e-05
[1996,] 4.490872e-05 6.980388e-05 1.484081e-05
[1997,] 5.405250e-05 6.263672e-05 1.469497e-05
[1998,] 3.892432e-05 7.442490e-05 1.130255e-05
[1999,] 9.891070e-05 1.147101e-04 8.678959e-05
[2000,] 1.746649e-04 3.866069e-05 1.474356e-05
[2001,] 1.342468e-04 3.814227e-05 1.352295e-05
[2002,] 1.603158e-04 9.368855e-05 1.192346e-04
[2003,] 1.203549e-04 8.522336e-05 7.925097e-05
[2004,] 1.221220e-04 8.674708e-05 8.217146e-05
[2005,] 5.367720e-05 5.504751e-05 2.305845e-05
[2006,] 6.510322e-05 5.399333e-05 2.787848e-05
[2007,] 3.496265e-05 1.170742e-04 1.686519e-05
[2008,] 6.363644e-05 5.287635e-05 2.657894e-05
[2009,] 3.545377e-05 1.277097e-04 1.592025e-05
[2010,] 7.541183e-05 5.187724e-05 3.080187e-05
[2011,] 6.802673e-05 5.280725e-05 2.827851e-05
[2012,] 6.862571e-05 5.663699e-05 3.094166e-05
[2013,] 7.428713e-05 5.041845e-05 2.925584e-05
[2014,] 7.894703e-05 5.064669e-05 3.119381e-05
[2015,] 8.613995e-05 5.124223e-05 3.442131e-05
[2016,] 6.874846e-05 6.774664e-05 1.902202e-05
[2017,] 3.539056e-05 1.235327e-04 1.567600e-05
[2018,] 7.717427e-05 4.777048e-05 2.814509e-05
[2019,] 8.018149e-05 4.902256e-05 3.036676e-05
[2020,] 8.018149e-05 4.812408e-05 2.958837e-05
[2021,] 8.131751e-05 4.794634e-05 2.981750e-05
[2022,] 3.530326e-05 1.223067e-04 1.588113e-05
[2023,] 1.080747e-04 3.510865e-05 1.483160e-05
[2024,] 1.284014e-04 4.089543e-05 1.164420e-05
[2025,] 8.018149e-05 4.748689e-05 2.911803e-05
[2026,] 1.814597e-04 7.797680e-05 1.077665e-04
[2027,] 8.666832e-05 4.744506e-05 3.131811e-05
[2028,] 1.178423e-04 3.859648e-05 1.210560e-05
[2029,] 8.392974e-05 4.711279e-05 3.010441e-05
[2030,] 8.260824e-05 4.492206e-05 2.760697e-05
[2031,] 8.571330e-05 4.798366e-05 3.151862e-05
[2032,] 8.260824e-05 4.852093e-05 3.095492e-05
[2033,] 8.392974e-05 4.852093e-05 3.141230e-05
[2034,] 8.571330e-05 4.890120e-05 3.238439e-05
[2035,] 8.392974e-05 4.892498e-05 3.168995e-05
[2036,] 3.574586e-05 8.692399e-05 1.317100e-05
[2037,] 8.528282e-05 4.911572e-05 3.234013e-05
[2038,] 8.710910e-05 5.221215e-05 3.586904e-05
[2039,] 1.275913e-04 4.570741e-05 4.108215e-05
[2040,] 1.214425e-04 3.728194e-05 1.332428e-05
[2041,] 8.528282e-05 5.007373e-05 3.322296e-05
[2042,] 8.710910e-05 5.027656e-05 3.407757e-05
[2043,] 3.089459e-05 4.760627e-05 8.787797e-06
[2044,] 8.710910e-05 5.068860e-05 3.446267e-05
[2045,] 8.530353e-05 5.087684e-05 3.396166e-05
[2046,] 3.638615e-05 9.509638e-05 1.785929e-05
[2047,] 8.853848e-05 5.130148e-05 3.557309e-05
[2048,] 8.710910e-05 5.130148e-05 3.503163e-05
[2049,] 8.435019e-05 5.194178e-05 3.445494e-05
[2050,] 8.788368e-05 5.236075e-05 3.621333e-05
[2051,] 3.533405e-05 9.750495e-05 1.538510e-05
[2052,] 9.778828e-05 3.900233e-05 1.209133e-05
[2053,] 3.070069e-05 4.739463e-05 8.787830e-06
[2054,] 6.777862e-05 5.517669e-05 2.987030e-05
[2055,] 3.121385e-05 4.745457e-05 8.955900e-06
[2056,] 6.726779e-05 5.628290e-05 3.032840e-05
[2057,] 6.761798e-05 5.602728e-05 3.015230e-05
[2058,] 1.681366e-04 8.242390e-05 1.067538e-04
[2059,] 6.497154e-05 5.654072e-05 2.923888e-05
[2060,] 6.497154e-05 5.628271e-05 2.908767e-05
[2061,] 6.586473e-05 5.680133e-05 2.981124e-05
[2062,] 6.290531e-05 5.892644e-05 2.958583e-05
[2063,] 6.423423e-05 5.730376e-05 2.933132e-05
[2064,] 3.098638e-05 4.737713e-05 8.858734e-06
[2065,] 1.528415e-04 8.552004e-05 1.014574e-04
[2066,] 3.118809e-05 4.744242e-05 8.909738e-06
[2067,] 3.109336e-05 4.739168e-05 8.870911e-06
[2068,] 6.931755e-05 5.823976e-05 3.225707e-05
[2069,] 6.749332e-05 5.848686e-05 3.152449e-05
[2070,] 8.984140e-05 3.879178e-05 1.548468e-05
[2071,] 6.784296e-05 8.218126e-05 2.463091e-05
[2072,] 8.655516e-05 6.036152e-05 4.223759e-05
[2073,] 6.312079e-05 7.616819e-05 1.956396e-05
[2074,] 2.207250e-04 8.394395e-05 1.423585e-04
[2075,] 2.042550e-04 8.424971e-05 1.324365e-04
[2076,] 7.780547e-05 5.982631e-05 3.728941e-05
[2077,] 7.819010e-05 6.038650e-05 3.788640e-05
[2078,] 3.757376e-05 5.312644e-05 1.196034e-05
[2079,] 1.644830e-04 5.424774e-05 6.671426e-05
[2080,] 6.354893e-05 9.127590e-05 2.042163e-05
[2081,] 1.877934e-04 5.416057e-05 7.481009e-05
[2082,] 5.576852e-05 5.834129e-05 2.531132e-05
[2083,] 3.098885e-05 4.751595e-05 8.850568e-06
[2084,] 7.689437e-05 8.747161e-05 5.409432e-05
[2085,] 4.043887e-05 5.940153e-05 1.632431e-05
[2086,] 5.816302e-05 7.015543e-05 1.711750e-05
[2087,] 4.139323e-05 7.801743e-05 1.288557e-05
[2088,] 3.903654e-05 4.054281e-05 9.233480e-06
[2089,] 7.788541e-05 9.515876e-05 2.561186e-05
[2090,] 6.742670e-05 6.897323e-05 2.235245e-05
[2091,] 6.358530e-05 4.294864e-05 1.642017e-05
[2092,] 7.174498e-05 7.298391e-05 2.588291e-05
[2093,] 7.119786e-05 7.318396e-05 2.573513e-05
[2094,] 7.067323e-05 7.391624e-05 2.577554e-05
[2095,] 7.628262e-05 8.109070e-05 2.357584e-05
[2096,] 4.108218e-05 4.167536e-05 9.582911e-06
[2097,] 6.974431e-05 7.363396e-05 2.522065e-05
[2098,] 7.054423e-05 7.436255e-05 2.597029e-05
[2099,] 6.993756e-05 7.375046e-05 2.538862e-05
[2100,] 7.014347e-05 7.343609e-05 2.537565e-05
[2101,] 4.219359e-05 4.134055e-05 1.055396e-05
[2102,] 7.044298e-05 7.385275e-05 2.570742e-05
[2103,] 7.044298e-05 7.373501e-05 2.564404e-05
[2104,] 7.065643e-05 7.383649e-05 2.580145e-05
[2105,] 7.212734e-05 3.517414e-05 1.389748e-05
[2106,] 6.799700e-05 7.437114e-05 2.487575e-05
[2107,] 6.917188e-05 7.363396e-05 2.490161e-05
[2108,] 6.898066e-05 7.373501e-05 2.483215e-05
[2109,] 4.230116e-05 3.854615e-05 1.021027e-05
[2110,] 6.869773e-05 7.744679e-05 2.648789e-05
[2111,] 6.848332e-05 7.720275e-05 2.626413e-05
[2112,] 4.158985e-05 3.865058e-05 1.009577e-05
[2113,] 6.729459e-05 7.817966e-05 2.585963e-05
[2114,] 4.241174e-05 3.928193e-05 1.035923e-05
[2115,] 1.221611e-04 3.521085e-05 1.814996e-05
[2116,] 4.103992e-05 3.845376e-05 9.900115e-06
[2117,] 9.277580e-05 3.880150e-05 1.941706e-05
[2118,] 9.639018e-05 3.892915e-05 2.035090e-05
[2119,] 5.948231e-05 4.430047e-05 1.110508e-05
[2120,] 1.132258e-04 3.528074e-05 1.655470e-05
[2121,] 9.677449e-05 3.897950e-05 2.066103e-05
[2122,] 5.255442e-05 3.923326e-05 1.312846e-05
[2123,] 4.299167e-05 3.907106e-05 9.950536e-06
[2124,] 4.479242e-05 3.863666e-05 1.113742e-05
[2125,] 4.532746e-05 3.900460e-05 1.140189e-05
[2126,] 4.306776e-05 3.893881e-05 1.081852e-05
[2127,] 5.398137e-05 4.539879e-05 1.024466e-05
[2128,] 7.227797e-05 7.711543e-05 2.083707e-05
[2129,] 4.539010e-05 3.547549e-05 1.047804e-05
[2130,] 5.291451e-05 4.557947e-05 1.010170e-05
[2131,] 4.505505e-05 3.912444e-05 1.138372e-05
[2132,] 4.544195e-05 3.880656e-05 1.113332e-05
[2133,] 4.521493e-05 3.880656e-05 1.105572e-05
[2134,] 7.468121e-05 7.717077e-05 2.164692e-05
[2135,] 3.977217e-05 4.155951e-05 1.004945e-05
[2136,] 4.354626e-05 3.923494e-05 1.073112e-05
[2137,] 3.843244e-05 4.073931e-05 9.311553e-06
[2138,] 7.632092e-05 7.719012e-05 2.180269e-05
[2139,] 1.362415e-04 3.546866e-05 1.840070e-05
[2140,] 9.281148e-05 3.560078e-05 1.411868e-05
[2141,] 1.304749e-04 3.573131e-05 1.640148e-05
[2142,] 1.386242e-04 3.567012e-05 1.709972e-05
[2143,] 9.672607e-05 3.584832e-05 1.432310e-05
[2144,] 9.281148e-05 3.586439e-05 1.397134e-05
[2145,] 7.773461e-05 7.713327e-05 2.201295e-05
[2146,] 4.902669e-05 3.633994e-05 9.689888e-06
[2147,] 5.584669e-05 4.766118e-05 9.728457e-06
[2148,] 9.199918e-05 3.555828e-05 1.642181e-05
[2149,] 5.456119e-05 4.668481e-05 9.750800e-06
[2150,] 7.741529e-05 3.544810e-05 1.434715e-05
[2151,] 4.581849e-05 4.011997e-05 1.086961e-05
[2152,] 1.185919e-04 8.079207e-05 2.660008e-05
[2153,] 1.303924e-04 1.197125e-04 1.365501e-04
[2154,] 8.347405e-05 6.993181e-05 4.788525e-05
[2155,] 6.934405e-05 3.669724e-05 1.345885e-05
[2156,] 7.943690e-05 6.444630e-05 4.155393e-05
[2157,] 7.126923e-05 7.011418e-05 4.041170e-05
[2158,] 7.971312e-05 6.680878e-04 5.892192e-05
[2159,] 8.405325e-04 5.105118e-05 2.984345e-05
[2160,] 8.684155e-05 3.468973e-04 5.064071e-05
[2161,] 6.484593e-05 7.831117e-05 4.083513e-05
[2162,] 1.525213e-04 7.318356e-05 9.126537e-05
[2163,] 8.367252e-05 5.863483e-04 5.136530e-05
[2164,] 8.798432e-05 3.860595e-04 5.424474e-05
[2165,] 9.265393e-05 4.127743e-05 1.700435e-05
[2166,] 7.927005e-05 5.580777e-04 5.276086e-05
[2167,] 5.773366e-05 8.507521e-05 3.866491e-05
[2168,] 5.904526e-05 9.356307e-05 4.342179e-05
[2169,] 7.260655e-05 4.243387e-05 1.326764e-05
[2170,] 1.698663e-04 3.627584e-04 1.985380e-05
[2171,] 8.599471e-05 4.822161e-04 6.650990e-05
[2172,] 6.820099e-05 4.301855e-05 1.232600e-05
[2173,] 4.045755e-05 4.699851e-05 1.023253e-05
[2174,] 1.758589e-04 3.935168e-04 2.170726e-05
[2175,] 8.803811e-05 4.352600e-04 5.964988e-05
[2176,] 6.738237e-05 4.171576e-05 1.304712e-05
[2177,] 7.489448e-05 4.117533e-05 1.409767e-05
[2178,] 1.479438e-04 8.592069e-05 1.068829e-04
[2179,] 1.456368e-04 8.709432e-05 1.069788e-04
[2180,] 7.046004e-05 4.126949e-05 1.327105e-05
[2181,] 7.550528e-05 7.628448e-05 1.624366e-05
[2182,] 4.999489e-05 1.658688e-04 5.088679e-05
[2183,] 1.813040e-04 7.608126e-05 9.804154e-05
[2184,] 6.274360e-05 8.487743e-05 4.228431e-05
[2185,] 1.503002e-04 1.042542e-04 1.363126e-04
[2186,] 6.958680e-05 4.128383e-05 1.404184e-05
[2187,] 7.034216e-05 3.921033e-05 1.738752e-05
[2188,] 8.601572e-05 7.014783e-05 1.684675e-05
[2189,] 4.781996e-05 7.821922e-05 1.283307e-05
[2190,] 6.939380e-05 4.077105e-05 1.435834e-05
[2191,] 5.021888e-05 9.838401e-05 1.278138e-05
[2192,] 7.582141e-05 4.070074e-05 1.550658e-05
[2193,] 4.208268e-05 1.242910e-04 3.423525e-05
[2194,] 1.919511e-04 5.695943e-04 2.176548e-05
[2195,] 6.898415e-05 4.082588e-05 1.470016e-05
[2196,] 6.802582e-05 4.078903e-05 1.508787e-05
[2197,] 6.798242e-05 4.097654e-05 1.459886e-05
[2198,] 9.253396e-05 7.209570e-04 5.513292e-05
[2199,] 6.802582e-05 4.081875e-05 1.459780e-05
[2200,] 5.068055e-05 9.689940e-05 1.280731e-05
[2201,] 6.365723e-05 4.094248e-05 1.419662e-05
[2202,] 6.612950e-05 4.095020e-05 1.449491e-05
[2203,] 6.704573e-05 4.095020e-05 1.463572e-05
[2204,] 3.758797e-05 1.414092e-04 2.197785e-05
[2205,] 5.045133e-05 9.748350e-05 1.278312e-05
[2206,] 6.734623e-05 4.127547e-05 1.460118e-05
[2207,] 4.976209e-05 9.609859e-05 1.276544e-05
[2208,] 4.998093e-05 9.606954e-05 1.278151e-05
[2209,] 8.216653e-05 4.248000e-04 6.401568e-05
[2210,] 5.091319e-05 9.638143e-05 1.282704e-05
[2211,] 5.114929e-05 9.638143e-05 1.284042e-05
[2212,] 5.438692e-05 6.381476e-05 2.666070e-05
[2213,] 3.996777e-05 4.151896e-05 9.536730e-06
[2214,] 5.163200e-05 9.648222e-05 1.286722e-05
[2215,] 5.320155e-05 9.638143e-05 1.296945e-05
[2216,] 5.347107e-05 9.787505e-05 1.295899e-05
[2217,] 4.451298e-05 1.200742e-04 1.148874e-05
[2218,] 1.206779e-04 8.625804e-05 7.879157e-05
[2219,] 4.214064e-05 1.038641e-04 2.227674e-05
[2220,] 4.200342e-05 1.051258e-04 2.241007e-05
[2221,] 4.242382e-05 1.050176e-04 2.285439e-05
[2222,] 5.398003e-05 9.941842e-05 1.293728e-05
[2223,] 7.965750e-05 4.366107e-04 6.883216e-05
[2224,] 1.411367e-04 1.051796e-04 1.141209e-04
[2225,] 1.153410e-04 1.117032e-04 9.621500e-05
[2226,] 2.007660e-04 8.381479e-05 3.105225e-05
[2227,] 8.519488e-05 1.143848e-04 6.837839e-05
[2228,] 3.181531e-05 1.617403e-04 1.509833e-05
[2229,] 3.122933e-05 4.290505e-05 8.250422e-06
[2230,] 1.973014e-04 1.312689e-04 1.784114e-05
[2231,] 1.017108e-04 6.282182e-05 4.535568e-05
[2232,] 7.745907e-05 4.985188e-04 7.870623e-05
[2233,] 3.913602e-05 4.517442e-05 1.005470e-05
[2234,] 7.621713e-05 6.084267e-05 1.750547e-05
[2235,] 7.648356e-05 6.097470e-05 1.745283e-05
[2236,] 8.098591e-05 6.065592e-05 2.019749e-05
[2237,] 3.502323e-05 6.322537e-05 1.332696e-05
[2238,] 4.425489e-05 5.456446e-05 1.158619e-05
[2239,] 4.372032e-05 5.387491e-05 1.152372e-05
[2240,] 3.748204e-05 1.323092e-04 2.139645e-05
[2241,] 4.372032e-05 5.286805e-05 1.207174e-05
[2242,] 5.085697e-05 8.437900e-05 1.338875e-05
[2243,] 4.372032e-05 5.371473e-05 1.155329e-05
[2244,] 3.807479e-05 1.310836e-04 2.294498e-05
[2245,] 4.680996e-05 5.252618e-05 1.226591e-05
[2246,] 5.082394e-05 8.344212e-05 1.342893e-05
[2247,] 5.234758e-05 8.339098e-05 1.361868e-05
[2248,] 4.355388e-05 5.340633e-05 1.155779e-05
[2249,] 4.355388e-05 5.337813e-05 1.156392e-05
[2250,] 4.339050e-05 5.335034e-05 1.154687e-05
[2251,] 4.293820e-05 5.324327e-05 1.150600e-05
[2252,] 5.208872e-05 8.188455e-05 1.367435e-05
[2253,] 4.372032e-05 5.335034e-05 1.159385e-05
[2254,] 4.355388e-05 5.343493e-05 1.155169e-05
[2255,] 7.309912e-05 6.520070e-05 1.943927e-05
[2256,] 4.355388e-05 5.324327e-05 1.159514e-05
[2257,] 4.339050e-05 5.324327e-05 1.157136e-05
[2258,] 4.339050e-05 5.316970e-05 1.158948e-05
[2259,] 4.339050e-05 5.321752e-05 1.157757e-05
[2260,] 7.843821e-05 5.299494e-04 8.278459e-05
[2261,] 3.662425e-05 6.090717e-05 1.137805e-05
[2262,] 3.813939e-05 1.415584e-04 2.486824e-05
[2263,] 5.041750e-05 8.517777e-05 1.327414e-05
[2264,] 5.208872e-05 8.380437e-05 1.358510e-05
[2265,] 4.372032e-05 5.338523e-05 1.162472e-05
[2266,] 5.663787e-05 8.659504e-05 1.825815e-05
[2267,] 4.442820e-05 5.335912e-05 1.174473e-05
[2268,] 4.268019e-05 5.328958e-05 1.171432e-05
[2269,] 4.411771e-05 7.811261e-05 1.249214e-05
[2270,] 4.397921e-05 5.363848e-05 1.160439e-05
[2271,] 4.205029e-05 9.515609e-05 1.869967e-05
[2272,] 5.179260e-05 9.864793e-05 3.241515e-05
[2273,] 5.107511e-05 1.714706e-04 5.355357e-05
[2274,] 4.271288e-05 1.469990e-04 3.371925e-05
[2275,] 4.781233e-05 1.865902e-04 5.342633e-05
[2276,] 4.242292e-05 2.035726e-04 4.641172e-05
[2277,] 4.252575e-05 1.567257e-04 3.548582e-05
[2278,] 4.329631e-05 1.621893e-04 3.817145e-05
[2279,] 1.111027e-04 8.117743e-05 3.174404e-05
[2280,] 1.869064e-04 2.007806e-04 3.045048e-04
[2281,] 4.242704e-05 1.505781e-04 3.403280e-05
[2282,] 4.242439e-05 2.040195e-04 4.663522e-05
[2283,] 5.078260e-05 1.818995e-04 5.651435e-05
[2284,] 1.104338e-04 8.117964e-05 3.170518e-05
[2285,] 1.118448e-04 8.138417e-05 3.141961e-05
[2286,] 4.418886e-05 2.011034e-04 4.983742e-05
[2287,] 4.410124e-05 1.562829e-04 3.768198e-05
[2288,] 4.410124e-05 1.582178e-04 3.816061e-05
[2289,] 5.055871e-05 1.426488e-04 4.217641e-05
[2290,] 4.354878e-05 1.930935e-04 4.661658e-05
[2291,] 5.146874e-05 1.731170e-04 5.441271e-05
[2292,] 5.146874e-05 1.731170e-04 5.441271e-05
[2293,] 4.349293e-05 1.509024e-04 3.550926e-05
[2294,] 7.531309e-05 6.019404e-05 1.725893e-05
[2295,] 7.342100e-05 9.274091e-05 1.556220e-05
[2296,] 8.900517e-05 9.767599e-05 1.685010e-05
[2297,] 4.076040e-05 1.279835e-04 2.737125e-05
[2298,] 8.882175e-05 6.130309e-05 1.770267e-05
[2299,] 8.691432e-05 6.126316e-05 1.761808e-05
[2300,] 9.914705e-05 6.055695e-05 1.884683e-05
[2301,] 9.904369e-05 6.052513e-05 1.885393e-05
[2302,] 2.681147e-04 4.545228e-04 1.101597e-03
[2303,] 5.472783e-05 6.973692e-05 2.603675e-05
[2304,] 7.612187e-05 6.217082e-05 1.812579e-05
[2305,] 3.545861e-05 7.363532e-05 1.162402e-05
[2306,] 8.636288e-05 6.018114e-05 1.793636e-05
[2307,] 6.622341e-05 6.165692e-05 1.669140e-05
[2308,] 7.774773e-05 5.957377e-05 1.891064e-05
[2309,] 4.981247e-05 3.734676e-04 1.295331e-04
[2310,] 1.424125e-04 5.931850e-05 2.223326e-05
[2311,] 9.072364e-05 6.066926e-05 1.818427e-05
[2312,] 9.049717e-05 6.063567e-05 1.818026e-05
[2313,] 3.839218e-05 6.884401e-05 1.382777e-05
[2314,] 8.747273e-05 6.073726e-05 1.802005e-05
[2315,] 1.271126e-04 7.540291e-05 4.854650e-05
[2316,] 8.727575e-05 6.110057e-05 1.798184e-05
[2317,] 3.599915e-05 5.454132e-05 9.441500e-06
[2318,] 8.808771e-05 5.334644e-04 3.971154e-04
[2319,] 8.730900e-05 5.253544e-04 3.865646e-04
[2320,] 5.303940e-05 1.814778e-04 5.946755e-05
[2321,] 1.259552e-04 7.280582e-05 4.475444e-05
[2322,] 8.831903e-05 6.049948e-05 1.817527e-05
[2323,] 7.086815e-05 5.676222e-05 1.730321e-05
[2324,] 8.636713e-05 6.062836e-05 1.834487e-05
[2325,] 8.681398e-05 6.257221e-05 1.781219e-05
[2326,] 5.528728e-05 6.683286e-05 1.918972e-05
[2327,] 8.647523e-05 2.007492e-04 2.762352e-05
[2328,] 8.383046e-05 6.189664e-05 1.780871e-05
[2329,] 3.851747e-05 1.809890e-04 3.062321e-05
[2330,] 8.565866e-05 6.425077e-05 1.771033e-05
[2331,] 3.837706e-05 1.637065e-04 2.730076e-05
[2332,] 8.448460e-05 6.408241e-05 1.769921e-05
[2333,] 1.524139e-04 6.466973e-05 3.505777e-05
[2334,] 8.679791e-05 6.425297e-05 1.782266e-05
[2335,] 1.168661e-04 6.689002e-05 3.199810e-05
[2336,] 8.316537e-05 6.516261e-05 1.772776e-05
[2337,] 6.895899e-05 6.156099e-05 1.826892e-05
[2338,] 8.150391e-05 6.346564e-05 1.785175e-05
[2339,] 8.803441e-05 5.561418e-05 9.898188e-06
[2340,] 6.030286e-05 4.482973e-05 1.028769e-05
[2341,] 4.351296e-05 9.202590e-05 1.952169e-05
[2342,] 5.165670e-05 6.046957e-05 9.887305e-06
[2343,] 5.185629e-05 4.730461e-05 9.705428e-06
[2344,] 3.389851e-05 3.842019e-05 8.477963e-06
[2345,] 1.407841e-04 7.243663e-05 5.159546e-05
[2346,] 3.981630e-05 3.817932e-05 9.994614e-06
[2347,] 3.881358e-05 3.818189e-05 9.824535e-06
[2348,] 6.755873e-05 1.300479e-04 5.585450e-05
[2349,] 4.112345e-05 3.817445e-05 1.020552e-05
[2350,] 4.112345e-05 3.803513e-05 1.023395e-05
[2351,] 8.063800e-05 4.616625e-05 1.295283e-05
[2352,] 3.827071e-05 5.498133e-05 1.130633e-05
[2353,] 1.733507e-04 1.312531e-04 1.971323e-04
[2354,] 9.026093e-05 4.562132e-05 1.405279e-05
[2355,] 1.751158e-04 1.582608e-04 2.464465e-04
[2356,] 3.643474e-05 1.058351e-04 1.552456e-05
[2357,] 6.267177e-05 4.514214e-04 1.894908e-04
[2358,] 8.966543e-05 7.308490e-05 3.183700e-05
[2359,] 4.214616e-05 2.053102e-04 5.450533e-05
[2360,] 4.093036e-05 1.844757e-04 4.686399e-05
[2361,] 6.051944e-05 4.169235e-05 1.185327e-05
[2362,] 9.250383e-05 7.394685e-05 3.357686e-05
[2363,] 2.886302e-04 1.795697e-04 4.894207e-04
[2364,] 9.233210e-05 7.401140e-05 3.355930e-05
[2365,] 3.642033e-05 2.297670e-04 4.757317e-05
[2366,] 7.411141e-05 2.230266e-04 1.162708e-04
[2367,] 9.250383e-05 7.432355e-05 3.390318e-05
[2368,] 1.517824e-04 1.061627e-04 1.442459e-04
[2369,] 1.930110e-04 1.718195e-04 3.010731e-04
[2370,] 1.111371e-04 7.263770e-05 3.866776e-05
[2371,] 8.850889e-05 7.332376e-05 3.163320e-05
[2372,] 1.764422e-04 1.576293e-04 2.502244e-04
[2373,] 9.127112e-05 7.273905e-05 3.216673e-05
[2374,] 6.089897e-05 5.998773e-05 1.059545e-05
[2375,] 6.632332e-05 5.169309e-05 1.178300e-05
[2376,] 6.403814e-05 5.150949e-05 1.164171e-05
[2377,] 3.856501e-05 5.442694e-05 1.095461e-05
[2378,] 3.532340e-05 1.164181e-04 1.495592e-05
[2379,] 9.073493e-05 7.137681e-05 3.091940e-05
[2380,] 3.757578e-05 5.422216e-05 1.078834e-05
[2381,] 3.740511e-05 5.580428e-05 1.093666e-05
[2382,] 3.711443e-05 1.084851e-04 1.208535e-05
[2383,] 3.708597e-05 7.089281e-05 9.806363e-06
[2384,] 3.635809e-05 1.101294e-04 1.494348e-05
[2385,] 3.683966e-05 7.244519e-05 9.886178e-06
[2386,] 3.763585e-05 7.190205e-05 9.756364e-06
[2387,] 6.797150e-05 4.981839e-05 1.235843e-05
[2388,] 1.167578e-04 6.940546e-05 3.678190e-05
[2389,] 6.775573e-05 1.551147e-04 6.988993e-05
[2390,] 4.068260e-05 5.857132e-05 1.201983e-05
[2391,] 3.518645e-05 5.404497e-05 1.022498e-05
[2392,] 1.147198e-04 6.607323e-05 3.193808e-05
[2393,] 3.825411e-05 7.449513e-05 9.845036e-06
[2394,] 3.202593e-05 9.922556e-05 1.580757e-05
[2395,] 3.204497e-05 4.672528e-05 8.532702e-06
[2396,] 6.197547e-05 1.591056e-04 6.540909e-05
[2397,] 3.661198e-05 8.290723e-05 1.677668e-05
[2398,] 3.634341e-05 1.174458e-04 1.556459e-05
[2399,] 8.319409e-05 9.254252e-05 5.857918e-05
[2400,] 5.487615e-05 7.339872e-05 2.687635e-05
[2401,] 3.393961e-05 5.427341e-05 9.944959e-06
[2402,] 6.238544e-05 4.805176e-05 1.619735e-05
[2403,] 4.901545e-05 8.013309e-05 2.299428e-05
[2404,] 4.819616e-05 5.483647e-05 1.348947e-05
[2405,] 4.826122e-05 5.365530e-05 1.308737e-05
[2406,] 8.384802e-05 7.199324e-05 2.605164e-05
[2407,] 3.197988e-05 3.800987e-05 7.860541e-06
[2408,] 3.339789e-05 4.316465e-04 4.674710e-05
[2409,] 5.185625e-05 4.340436e-04 1.472759e-04
[2410,] 4.102950e-05 7.290267e-05 1.239625e-05
[2411,] 3.878556e-05 5.657098e-05 1.108054e-05
[2412,] 3.954232e-05 3.974803e-05 9.240816e-06
[2413,] 4.127589e-05 6.097364e-05 1.223095e-05
[2414,] 6.168622e-05 2.398901e-04 9.878773e-05
[2415,] 8.272095e-05 1.652159e-04 1.033208e-04
[2416,] 9.328087e-05 1.622514e-04 1.186654e-04
[2417,] 4.457191e-05 2.846866e-04 7.509309e-05
[2418,] 4.960778e-05 2.799591e-04 8.625139e-05
[2419,] 3.060607e-05 3.960487e-05 8.340742e-06
[2420,] 6.791646e-05 1.805465e-04 8.449504e-05
[2421,] 6.571309e-05 2.057569e-04 8.956747e-05
[2422,] 6.032206e-05 1.438867e-04 5.761502e-05
[2423,] 4.437188e-05 3.263617e-04 8.574044e-05
[2424,] 6.516435e-05 1.577479e-04 6.975852e-05
[2425,] 3.099885e-05 3.602785e-05 7.927946e-06
[2426,] 8.188413e-05 3.736045e-05 1.851038e-05
[2427,] 2.047663e-04 4.306059e-04 7.671853e-04
[2428,] 7.672129e-05 1.445195e-04 8.688597e-05
[2429,] 1.872693e-04 7.640840e-04 1.204320e-03
[2430,] 3.104598e-05 3.567652e-04 2.966413e-05
[2431,] 7.525067e-05 6.160991e-05 1.397444e-05
[2432,] 7.176174e-05 4.453061e-04 2.235386e-04
[2433,] 4.861219e-05 4.753231e-05 8.213001e-06
[2434,] 3.848453e-05 6.765461e-05 9.853997e-06
[2435,] 3.406543e-04 7.204860e-05 1.986039e-04
[2436,] 3.486488e-04 7.204860e-05 2.029146e-04
[2437,] 8.776475e-05 4.652034e-04 2.978905e-04
[2438,] 8.090218e-05 5.971612e-05 1.495854e-05
[2439,] 9.545746e-05 6.281900e-05 2.542573e-05
[2440,] 1.564654e-04 2.887314e-04 3.631399e-04
[2441,] 3.171170e-05 3.811960e-05 7.859430e-06
[2442,] 4.851436e-05 6.751962e-05 1.042189e-05
[2443,] 3.196114e-05 6.724073e-05 1.116632e-05
[2444,] 7.084838e-05 7.668020e-05 1.208919e-05
[2445,] 9.530613e-05 6.310707e-05 2.450993e-05
[2446,] 6.350443e-05 1.178159e-04 1.489278e-05
[2447,] 6.813949e-05 6.034714e-04 2.952200e-04
[2448,] 6.850615e-05 4.742716e-05 9.136253e-06
[2449,] 4.595834e-05 8.982686e-05 2.029416e-05
[2450,] 4.364017e-05 2.511262e-04 6.064595e-05
[2451,] 7.149829e-05 8.858934e-05 1.116435e-05
[2452,] 5.546070e-05 8.046340e-05 2.452966e-05
[2453,] 7.841029e-05 6.165357e-05 1.961488e-05
[2454,] 6.650043e-05 7.116306e-05 8.490492e-06
[2455,] 3.527038e-05 6.303917e-05 8.714524e-06
[2456,] 4.769658e-05 7.758062e-05 1.943807e-05
[2457,] 6.128912e-05 8.789342e-04 3.794708e-04
[2458,] 7.111478e-05 4.944560e-05 9.140806e-06
[2459,] 4.440128e-05 7.563855e-05 1.249367e-05
[2460,] 5.576803e-05 1.075960e-03 4.127799e-04
[2461,] 5.508316e-05 1.146212e-03 4.280709e-04
[2462,] 5.312432e-05 9.939289e-05 4.053987e-05
[2463,] 5.508316e-05 1.175070e-03 4.392888e-04
[2464,] 8.790196e-05 5.288340e-05 9.329477e-06
[2465,] 8.737813e-05 5.125794e-05 9.367132e-06
[2466,] 1.408071e-04 5.365087e-04 6.152286e-04
[2467,] 6.565290e-05 5.312478e-05 8.755926e-06
[2468,] 5.924005e-05 1.150737e-03 4.853933e-04
[2469,] 6.206796e-05 2.921515e-04 1.137710e-04
[2470,] 3.699416e-05 6.495066e-05 1.282806e-05
[2471,] 3.840792e-05 4.361544e-05 9.300598e-06
[2472,] 6.824980e-05 6.093707e-05 1.760412e-05
[2473,] 6.068313e-05 3.379979e-04 1.378029e-04
[2474,] 6.148864e-05 5.870589e-05 8.571201e-06
[2475,] 3.817341e-05 6.502217e-05 1.338400e-05
[2476,] 5.887420e-05 1.447945e-03 6.068410e-04
[2477,] 5.638180e-05 6.213221e-04 2.257696e-04
[2478,] 1.392741e-04 9.959892e-05 1.253589e-04
[2479,] 1.392741e-04 1.007466e-04 1.269430e-04
[2480,] 7.307375e-05 6.260519e-05 8.704807e-06
[2481,] 9.371835e-05 3.799119e-04 2.567723e-04
[2482,] 6.213980e-05 1.376502e-03 6.250992e-04
[2483,] 1.305406e-04 3.582227e-04 3.887968e-04
[2484,] 4.107554e-05 6.916640e-05 9.386955e-06
[2485,] 5.999583e-05 1.118585e-03 4.765865e-04
[2486,] 6.330818e-05 5.294974e-05 8.731025e-06
[2487,] 7.879554e-05 3.493859e-04 1.887675e-04
[2488,] 5.716790e-05 1.185430e-03 4.701480e-04
[2489,] 3.856563e-05 7.562341e-05 1.495224e-05
[2490,] 6.707396e-05 6.080903e-05 1.777814e-05
[2491,] 3.409241e-05 3.257825e-04 4.598407e-05
[2492,] 6.529636e-05 1.368219e-03 6.687194e-04
[2493,] 4.000941e-05 3.782555e-04 7.898925e-05
[2494,] 6.330437e-05 3.312281e-04 1.410930e-04
[2495,] 3.330207e-05 3.721505e-05 9.009331e-06
[2496,] 5.831905e-05 1.291328e-03 5.309493e-04
[2497,] 5.831905e-05 1.276409e-03 5.245201e-04
[2498,] 4.737147e-05 7.874853e-05 9.690702e-06
[2499,] 3.978294e-05 7.749891e-05 1.616860e-05
[2500,] 5.772453e-05 2.765339e-04 1.077476e-04
[2501,] 4.535115e-05 1.685773e-04 3.210920e-05
[2502,] 3.060631e-05 3.713416e-05 7.925071e-06
[2503,] 4.072789e-05 7.241171e-05 1.336749e-05
[2504,] 4.257452e-05 5.906797e-05 8.822351e-06
[2505,] 6.834317e-05 7.219219e-05 1.750287e-05
[2506,] 6.802788e-05 7.168729e-05 1.747350e-05
[2507,] 5.874328e-05 5.831024e-05 2.732126e-05
[2508,] 5.736889e-05 1.125528e-03 4.470285e-04
[2509,] 3.716875e-05 7.756443e-05 9.099904e-06
[2510,] 8.934282e-05 8.646361e-05 4.203853e-05
[2511,] 4.609367e-05 7.703321e-05 9.041757e-06
[2512,] 3.675421e-05 9.958597e-05 1.387397e-05
[2513,] 4.364351e-05 7.267272e-04 1.513231e-04
[2514,] 5.302994e-05 5.137808e-03 1.823551e-03
[2515,] 3.948822e-05 8.009024e-05 9.824093e-06
[2516,] 5.263583e-05 4.922733e-03 1.708942e-03
[2517,] 3.452993e-05 7.475968e-05 1.049722e-05
[2518,] 3.118590e-05 7.453394e-05 1.044532e-05
[2519,] 3.280246e-05 4.433544e-05 8.011402e-06
[2520,] 3.454574e-05 8.367339e-05 1.039768e-05
[2521,] 6.673389e-05 1.142881e-04 6.162445e-05
[2522,] 6.304205e-05 1.595209e-03 9.184086e-04
[2523,] 5.776457e-05 6.300917e-05 2.495697e-05
[2524,] 4.697149e-05 2.342060e-04 5.435570e-05
[2525,] 3.526845e-05 6.238395e-05 9.212374e-06
[2526,] 1.724522e-04 4.815858e-04 7.277670e-04
[2527,] 3.457808e-05 5.962136e-05 9.855382e-06
[2528,] 1.159385e-04 6.421994e-05 5.088343e-05
[2529,] 3.198121e-05 1.514802e-03 9.013897e-05
[2530,] 1.657385e-04 4.977925e-04 7.372686e-04
[2531,] 1.662687e-04 4.613235e-04 6.779429e-04
[2532,] 5.392990e-05 5.124741e-05 8.073097e-06
[2533,] 1.175870e-04 6.494448e-05 5.233495e-05
[2534,] 1.280172e-04 6.476791e-05 5.670324e-05
[2535,] 3.088835e-05 8.115895e-05 1.107798e-05
[2536,] 5.646658e-05 1.398927e-04 5.423823e-05
[2537,] 5.003369e-05 5.082812e-05 1.633861e-05
[2538,] 3.743996e-05 1.369481e-04 2.979246e-05
[2539,] 6.079551e-05 8.166706e-05 1.579437e-05
[2540,] 4.528636e-05 4.118261e-05 1.061161e-05
[2541,] 2.965409e-04 3.143203e-04 8.211934e-04
[2542,] 3.251724e-05 7.398055e-05 8.696803e-06
[2543,] 3.793568e-05 1.458817e-04 3.221043e-05
[2544,] 2.964439e-04 1.192502e-04 2.841332e-04
[2545,] 3.306039e-05 9.488916e-05 1.500221e-05
[2546,] 7.298866e-05 7.434920e-05 1.684287e-05
[2547,] 7.274127e-05 6.582529e-05 1.614715e-05
[2548,] 1.289564e-04 1.340911e-04 1.290278e-04
[2549,] 3.898180e-05 1.335011e-04 3.072283e-05
[2550,] 5.455983e-05 1.324529e-04 5.317566e-05
[2551,] 2.002244e-04 1.218557e-04 1.931373e-04
[2552,] 2.772169e-04 1.378976e-04 3.276627e-04
[2553,] 5.930439e-05 6.953109e-05 1.695028e-05
[2554,] 4.364334e-05 1.003085e-04 2.846143e-05
[2555,] 3.268598e-04 1.578830e-04 4.811410e-04
[2556,] 4.073339e-05 1.553029e-04 3.836005e-05
[2557,] 2.712856e-04 1.650772e-04 3.963491e-04
[2558,] 4.454018e-05 2.522170e-04 4.446824e-05
[2559,] 4.172123e-05 2.644586e-04 3.602345e-05
[2560,] 1.028438e-04 6.467796e-05 4.422498e-05
[2561,] 4.538778e-05 2.801425e-04 5.491197e-05
[2562,] 6.929318e-05 1.533490e-04 5.240521e-05
[2563,] 2.413531e-04 1.560859e-04 3.229573e-04
[2564,] 9.005580e-05 7.107413e-05 3.907958e-05
[2565,] 7.211315e-05 1.466657e-04 5.744478e-05
[2566,] 3.181269e-05 2.459692e-04 2.207662e-05
[2567,] 4.532173e-05 2.385874e-04 4.798778e-05
[2568,] 3.927945e-05 4.954748e-05 1.310047e-05
[2569,] 5.939302e-05 5.075175e-05 9.462070e-06
[2570,] 5.579941e-05 7.116350e-05 1.726983e-05
[2571,] 1.108665e-04 1.317091e-04 1.291498e-04
[2572,] 9.204711e-05 7.528343e-05 4.247806e-05
[2573,] 3.179966e-05 1.532340e-04 1.528652e-05
[2574,] 2.266893e-04 1.633730e-04 3.062616e-04
[2575,] 4.066888e-04 6.890861e-05 1.899524e-04
[2576,] 4.148079e-04 6.890861e-05 1.935001e-04
[2577,] 7.214113e-05 5.056623e-05 1.820820e-05
[2578,] 4.649125e-05 1.558013e-04 1.013794e-05
[2579,] 5.911376e-05 7.118860e-05 1.747858e-05
[2580,] 7.206453e-05 2.533974e-04 1.061098e-04
[2581,] 6.320387e-05 1.386981e-03 7.196466e-04
[2582,] 1.875995e-04 1.498855e-04 2.233477e-04
[2583,] 6.639580e-05 1.614429e-03 9.183916e-04
[2584,] 3.518427e-05 6.661580e-05 1.045652e-05
[2585,] 4.710388e-05 1.560231e-04 3.784005e-05
[2586,] 4.936806e-05 2.360062e-03 7.783717e-04
[2587,] 6.542932e-05 5.965586e-05 1.224903e-05
[2588,] 1.069326e-04 1.408224e-04 1.020397e-04
[2589,] 3.197236e-05 3.271113e-04 3.874387e-05
[2590,] 1.498112e-03 5.644489e-05 3.994117e-04
[2591,] 3.149095e-05 3.822257e-04 3.939962e-05
[2592,] 1.098064e-04 1.062478e-04 1.020874e-04
[2593,] 4.584003e-05 6.413522e-05 1.073676e-05
[2594,] 7.903175e-05 1.219394e-04 5.128524e-05
[2595,] 6.633458e-05 8.074190e-05 1.140022e-05
[2596,] 4.513256e-04 6.998998e-05 2.183142e-04
[2597,] 1.563172e-04 5.644899e-05 1.284209e-05
[2598,] 4.029170e-05 3.747759e-04 8.256295e-05
[2599,] 3.597832e-05 1.729894e-04 2.758978e-05
[2600,] 3.605187e-05 1.873515e-04 3.006155e-05
[2601,] 6.613773e-05 1.043493e-03 5.569239e-04
[2602,] 5.742050e-05 2.511656e-04 1.005842e-04
[2603,] 3.271774e-05 3.816202e-05 8.093130e-06
[2604,] 1.211279e-04 9.890583e-05 1.044830e-04
[2605,] 4.582885e-05 9.474143e-05 2.333875e-05
[2606,] 3.955612e-05 1.240400e-04 2.260715e-05
[2607,] 4.554500e-05 9.814974e-05 2.363021e-05
[2608,] 4.474483e-05 1.015591e-04 2.285732e-05
[2609,] 5.040241e-05 7.060728e-05 2.494656e-05
[2610,] 4.362894e-05 8.181741e-05 2.569909e-05
[2611,] 5.603648e-05 9.599968e-05 1.327947e-05
[2612,] 6.283993e-05 1.619180e-03 8.582129e-04
[2613,] 4.510934e-05 7.516838e-05 1.914188e-05
[2614,] 6.946011e-05 8.215256e-05 4.383809e-05
[2615,] 8.613091e-05 6.177069e-05 2.616916e-05
[2616,] 9.684383e-05 1.572897e-04 9.321984e-05
[2617,] 4.425044e-05 4.869577e-05 1.296679e-05
[2618,] 6.314849e-04 1.624875e-04 1.022640e-03
[2619,] 7.251029e-05 6.240985e-05 2.267650e-05
[2620,] 3.104804e-05 4.609343e-05 8.528624e-06
[2621,] 3.119291e-05 4.638965e-05 9.026917e-06
[2622,] 4.041395e-05 5.174439e-05 1.540822e-05
[2623,] 4.424048e-05 7.117907e-05 1.684707e-05
[2624,] 2.154495e-04 5.560663e-05 5.621816e-05
[2625,] 4.615911e-05 6.300597e-05 1.725238e-05
[2626,] 4.414512e-05 6.191238e-05 1.532221e-05
[2627,] 3.462527e-05 6.204776e-05 1.286683e-05
[2628,] 1.222036e-04 7.471225e-05 7.384007e-05
[2629,] 1.100337e-04 6.826809e-05 5.961990e-05
[2630,] 3.507474e-05 5.246616e-05 7.827872e-06
[2631,] 4.438104e-05 3.310484e-04 9.208454e-05
[2632,] 4.470000e-05 2.949901e-04 8.336638e-05
[2633,] 5.044878e-05 7.200600e-05 1.612138e-05
[2634,] 6.777557e-05 7.246578e-05 3.751114e-05
[2635,] 6.142347e-05 9.697773e-05 1.934726e-05
[2636,] 2.499329e-04 5.304396e-05 4.422861e-05
[2637,] 6.287250e-05 6.821686e-05 2.197692e-05
[2638,] 3.141318e-05 7.029747e-05 9.351619e-06
[2639,] 3.214400e-05 1.077816e-04 1.242031e-05
[2640,] 8.376373e-05 8.934089e-04 6.265711e-04
[2641,] 3.573938e-05 6.461507e-05 1.403575e-05
[2642,] 1.201676e-04 1.034049e-04 1.028662e-04
[2643,] 3.524756e-05 5.994336e-05 1.299832e-05
[2644,] 5.207567e-05 4.721348e-05 1.904091e-05
[2645,] 5.207567e-05 4.745674e-05 1.915540e-05
[2646,] 3.486923e-05 5.945601e-05 1.265713e-05
[2647,] 5.284950e-05 2.453012e-04 8.878517e-05
[2648,] 5.883905e-05 6.810635e-05 3.014286e-05
[2649,] 1.261367e-04 5.239112e-05 2.677427e-05
[2650,] 4.500874e-05 5.312183e-05 1.158601e-05
[2651,] 6.260054e-05 7.042468e-05 3.359798e-05
[2652,] 3.029850e-05 5.574096e-05 8.667018e-06
[2653,] 1.335430e-04 5.843288e-05 5.811897e-05
[2654,] 6.020987e-05 7.271844e-05 3.311730e-05
[2655,] 6.088533e-05 7.271844e-05 3.357940e-05
[2656,] 1.697118e-04 5.224429e-05 3.665480e-05
[2657,] 3.737202e-05 6.208096e-05 1.485428e-05
[2658,] 1.346430e-04 5.243095e-05 3.036324e-05
[2659,] 5.300752e-05 7.289504e-05 2.834322e-05
[2660,] 6.299298e-05 7.516758e-05 3.615748e-05
[2661,] 6.299298e-05 7.577558e-05 3.643736e-05
[2662,] 6.227660e-05 7.615906e-05 3.609432e-05
[2663,] 1.127737e-04 5.375349e-05 2.805947e-05
[2664,] 3.034957e-05 5.326260e-05 8.919424e-06
[2665,] 1.486709e-04 5.370488e-05 3.537019e-05
[2666,] 1.262919e-04 5.407875e-05 3.220562e-05
[2667,] 5.809332e-05 2.057237e-04 8.317945e-05
[2668,] 8.330765e-05 1.026682e-04 2.097027e-05
[2669,] 5.300752e-05 8.507385e-05 3.242204e-05
[2670,] 5.354133e-05 8.507385e-05 3.287150e-05
[2671,] 5.408561e-05 9.329076e-05 3.602184e-05
[2672,] 5.281311e-05 9.000779e-05 3.384860e-05
[2673,] 5.560675e-05 9.584553e-05 3.826252e-05
[2674,] 5.619150e-05 1.039979e-04 4.154488e-05
[2675,] 5.332467e-05 1.044759e-04 3.856704e-05
[2676,] 5.503326e-05 1.051110e-04 4.056420e-05
[2677,] 5.469289e-05 1.051110e-04 4.024533e-05
[2678,] 3.036645e-05 6.262796e-05 9.405606e-06
[2679,] 3.038576e-05 6.171420e-05 9.307188e-06
[2680,] 3.036645e-05 6.110510e-05 9.320245e-06
[2681,] 6.287972e-05 9.866494e-05 4.615871e-05
[2682,] 5.386463e-05 1.009058e-04 3.794853e-05
[2683,] 1.674083e-04 5.485096e-05 6.434822e-05
[2684,] 5.176633e-05 1.015637e-04 3.600986e-05
[2685,] 9.616012e-05 6.690228e-05 3.288880e-05
[2686,] 1.381402e-04 5.653026e-05 4.037510e-05
[2687,] 5.496846e-05 7.245941e-05 2.938154e-05
[2688,] 5.387991e-05 7.814087e-05 3.063057e-05
[2689,] 5.128581e-05 7.080943e-05 2.622884e-05
[2690,] 5.441897e-05 7.184268e-05 2.870892e-05
[2691,] 1.475059e-04 5.671769e-05 4.237242e-05
[2692,] 5.867148e-05 2.045702e-04 8.415862e-05
[2693,] 2.907070e-04 2.931585e-04 8.336838e-04
[2694,] 5.141588e-05 7.332416e-05 2.686671e-05
[2695,] 5.165781e-05 7.591530e-05 2.790642e-05
[2696,] 5.370631e-05 7.817662e-05 3.009901e-05
[2697,] 6.147341e-05 8.171823e-05 3.721789e-05
[2698,] 3.141002e-05 5.429637e-05 8.473258e-06
[2699,] 7.722231e-05 4.347159e-05 1.117108e-05
[2700,] 5.052258e-05 8.438545e-05 1.458841e-05
[2701,] 3.329083e-04 5.844219e-05 1.145634e-04
[2702,] 4.685556e-05 7.271726e-05 1.210188e-05
[2703,] 8.125701e-05 4.371950e-05 2.258543e-05
[2704,] 2.416712e-04 4.628086e-05 2.567793e-05
[2705,] 5.849274e-05 4.080553e-05 1.475516e-05
[2706,] 6.207174e-05 4.093897e-05 1.256853e-05
[2707,] 2.410987e-04 1.275768e-04 2.629972e-04
[2708,] 4.629207e-05 7.936857e-05 2.766162e-05
[2709,] 5.038478e-05 4.416682e-05 9.631946e-06
[2710,] 7.199040e-05 6.036036e-05 3.587719e-05
[2711,] 8.346887e-05 4.266838e-05 1.105625e-05
[2712,] 3.957969e-04 5.245569e-05 1.100778e-04
[2713,] 4.582595e-04 5.536682e-05 1.426731e-04
[2714,] 8.773678e-05 5.806914e-05 4.190976e-05
[2715,] 8.325562e-05 4.448546e-05 1.075084e-05
[2716,] 6.918228e-04 4.950670e-04 4.243226e-03
[2717,] 1.889274e-04 3.928440e-05 2.204235e-05
[2718,] 6.303111e-05 5.112282e-05 1.380754e-05
[2719,] 6.268429e-05 5.455291e-05 1.330794e-05
[2720,] 4.940408e-04 5.402928e-05 1.428801e-04
[2721,] 7.989449e-05 8.280365e-05 2.527006e-05
[2722,] 6.794515e-04 3.808845e-04 3.134847e-03
[2723,] 1.614335e-04 2.584044e-04 4.085140e-04
[2724,] 8.926524e-05 4.505602e-05 1.099033e-05
[2725,] 3.376794e-03 7.892270e-05 1.497760e-03
[2726,] 6.453059e-05 5.266762e-05 1.345444e-05
[2727,] 2.031225e-03 4.174260e-05 1.950442e-04
[2728,] 6.474331e-05 5.191721e-05 1.361991e-05
[2729,] 3.500013e-03 4.643789e-05 4.600515e-04
[2730,] 6.656854e-05 5.175157e-05 1.380111e-05
[2731,] 1.412047e-04 4.640225e-05 1.225038e-05
[2732,] 6.682245e-05 3.826145e-05 1.428242e-05
[2733,] 1.036668e-04 5.016518e-05 1.078609e-05
[2734,] 1.047182e-04 7.083395e-05 6.255775e-05
[2735,] 9.779528e-05 5.642942e-05 1.059613e-05
[2736,] 9.556307e-05 4.289274e-05 1.283633e-05
[2737,] 3.725611e-04 3.940964e-05 3.541370e-05
[2738,] 1.459736e-04 6.280136e-05 7.438647e-05
[2739,] 1.069195e-03 8.353711e-05 6.984921e-04
[2740,] 8.271080e-05 5.398408e-05 1.446311e-05
[2741,] 1.522657e-04 4.116064e-05 1.616208e-05
[2742,] 1.118506e-03 4.743554e-05 1.710909e-04
[2743,] 6.532601e-05 8.417283e-05 4.439619e-05
[2744,] 5.883062e-05 6.000542e-05 1.946653e-05
[2745,] 2.062714e-03 7.222030e-05 1.012981e-03
[2746,] 3.148776e-05 3.828688e-05 8.028676e-06
[2747,] 9.997530e-05 1.690351e-04 1.349813e-04
[2748,] 1.007851e-03 4.777086e-05 1.645702e-04
[2749,] 4.164319e-04 3.959471e-05 4.686873e-05
[2750,] 4.894202e-05 5.662438e-05 8.890463e-06
[2751,] 2.095861e-04 7.809757e-05 1.123329e-04
[2752,] 1.638270e-03 4.897850e-05 2.550479e-04
[2753,] 6.921831e-05 6.098497e-05 9.980956e-06
[2754,] 5.453239e-04 4.551259e-05 9.731103e-05
[2755,] 3.696111e-04 6.817232e-05 1.573708e-04
[2756,] 6.252652e-05 5.803942e-05 9.833017e-06
[2757,] 1.077839e-04 6.435073e-05 3.686099e-05
[2758,] 5.276099e-05 1.806527e-04 5.415099e-05
[2759,] 7.636760e-05 5.927999e-05 2.276347e-05
[2760,] 9.561386e-05 6.668522e-05 3.366886e-05
[2761,] 7.262376e-05 8.381535e-05 2.539218e-05
[2762,] 1.425868e-04 5.890022e-05 4.071982e-05
[2763,] 6.617849e-05 6.650967e-05 1.433920e-05
[2764,] 3.972989e-05 6.200540e-05 1.309534e-05
[2765,] 8.857987e-05 4.919390e-05 2.236381e-05
[2766,] 3.558657e-05 5.852106e-05 1.095256e-05
[2767,] 7.715564e-05 4.207890e-05 1.240145e-05
[2768,] 6.176548e-05 8.532560e-05 2.179588e-05
[2769,] 6.455537e-05 8.720894e-05 2.407680e-05
[2770,] 3.811899e-05 6.201410e-05 1.249290e-05
[2771,] 7.829222e-05 4.127074e-05 1.283278e-05
[2772,] 3.777107e-05 4.465071e-05 1.072322e-05
[2773,] 9.083928e-05 4.559330e-05 1.943099e-05
[2774,] 6.691261e-05 4.226552e-05 1.157370e-05
[2775,] 9.721921e-05 4.574388e-05 2.046479e-05
[2776,] 6.066727e-05 8.764905e-05 2.171359e-05
[2777,] 7.060307e-05 4.238593e-05 1.181685e-05
[2778,] 3.162311e-05 5.414237e-05 9.347151e-06
[2779,] 6.981784e-05 4.189738e-05 1.194776e-05
[2780,] 5.867138e-05 4.295944e-05 1.361481e-05
[2781,] 3.202606e-05 7.508519e-05 1.096720e-05
[2782,] 3.174193e-05 6.424532e-05 9.647200e-06
[2783,] 6.052955e-05 8.677159e-05 2.156525e-05
[2784,] 5.952968e-05 5.285011e-05 1.548422e-05
[2785,] 9.596418e-05 8.584263e-05 3.594770e-05
[2786,] 3.295369e-05 7.328976e-05 1.096124e-05
[2787,] 7.261547e-05 4.686502e-05 1.791490e-05
[2788,] 3.671217e-05 4.304394e-05 9.970514e-06
[2789,] 5.628708e-05 6.398478e-05 1.941580e-05
[2790,] 6.380229e-05 8.451325e-05 2.025773e-05
[2791,] 1.774053e-04 8.295939e-05 7.886746e-05
[2792,] 1.841341e-04 6.208499e-05 5.075330e-05
[2793,] 4.707735e-05 9.131768e-05 1.768655e-05
[2794,] 5.166936e-05 7.850790e-05 2.506913e-05
[2795,] 2.287641e-04 3.835115e-05 4.238958e-05
[2796,] 1.645491e-04 4.290190e-05 4.362301e-05
[2797,] 4.842729e-05 5.663077e-05 1.241369e-05
[2798,] 3.628261e-05 7.875191e-05 1.561702e-05
[2799,] 3.360012e-05 4.054015e-05 8.235214e-06
[2800,] 3.775656e-05 6.451383e-05 1.324519e-05
[2801,] 8.450737e-05 4.489151e-05 2.109907e-05
[2802,] 4.884173e-05 3.503068e-05 1.072484e-05
[2803,] 1.285914e-04 4.824461e-05 2.479009e-05
[2804,] 1.003587e-04 4.383938e-05 3.108118e-05
[2805,] 7.777092e-05 4.402333e-05 2.519049e-05
[2806,] 4.662728e-05 7.845642e-05 2.279710e-05
[2807,] 1.835280e-04 4.577971e-05 3.939324e-05
[2808,] 1.754414e-04 4.377161e-05 5.018377e-05
[2809,] 3.489507e-05 5.885609e-05 1.024643e-05
[2810,] 3.362803e-05 5.922602e-05 1.004579e-05
[2811,] 1.422810e-03 5.781258e-05 3.866920e-04
[2812,] 3.885122e-05 4.064350e-05 1.111863e-05
[2813,] 1.013117e-03 5.066214e-05 2.109732e-04
[2814,] 3.261107e-04 6.335087e-05 7.759555e-05
[2815,] 3.421625e-05 6.039935e-05 1.035146e-05
[2816,] 4.375782e-03 6.113013e-05 1.031518e-03
[2817,] 6.435927e-03 7.476094e-05 2.174723e-03
[2818,] 4.688349e-04 4.915887e-05 5.527615e-05
[2819,] 4.742310e-04 4.867600e-05 5.399493e-05
[2820,] 2.668676e-02 3.907559e-05 4.554108e-04
[2821,] 1.199415e-02 3.755715e-05 2.587747e-04
[2822,] 4.196224e-05 4.840818e-05 9.526372e-06
[2823,] 4.621682e-05 6.803897e-05 8.965693e-06
[2824,] 3.299789e-05 3.908102e-05 8.406084e-06
[2825,] 1.166334e-04 4.165679e-05 1.510848e-05
[2826,] 9.567395e-05 4.884839e-05 1.410029e-05
[2827,] 8.113811e-05 4.575659e-05 1.602597e-05
[2828,] 9.540396e-05 7.624117e-05 4.062063e-05
[2829,] 8.159428e-05 6.810977e-05 2.983017e-05
[2830,] 1.215392e-04 6.166255e-05 2.931076e-05
[2831,] 8.041204e-05 4.336084e-05 1.571023e-05
[2832,] 7.411919e-05 4.364325e-05 1.203037e-05
[2833,] 7.321155e-05 4.395152e-05 1.203001e-05
[2834,] 7.321155e-05 4.366657e-05 1.198990e-05
[2835,] 7.574014e-05 4.088106e-05 1.402249e-05
[2836,] 7.464695e-05 4.391673e-05 1.198710e-05
[2837,] 7.519515e-05 4.463702e-05 1.200051e-05
[2838,] 7.519515e-05 4.473987e-05 1.200357e-05
[2839,] 3.146152e-05 5.061279e-05 9.472904e-06
[2840,] 1.829933e-04 4.069904e-05 2.227002e-05
[2841,] 7.944384e-05 4.331470e-05 1.173620e-05
[2842,] 1.907874e-04 4.230315e-05 1.380363e-05
[2843,] 4.960330e-05 4.691053e-05 1.175653e-05
[2844,] 7.949967e-05 4.384032e-05 1.184772e-05
[2845,] 3.148752e-05 4.635678e-05 9.192441e-06
[2846,] 7.683212e-05 4.501107e-05 1.189117e-05
[2847,] 4.491545e-05 5.439623e-05 8.927701e-06
[2848,] 8.687432e-05 4.053517e-05 1.479525e-05
[2849,] 8.193763e-05 4.291083e-05 1.191770e-05
[2850,] 7.600591e-03 5.496573e-05 5.767287e-05
[2851,] 8.100428e-05 4.268707e-05 1.192710e-05
[2852,] 2.083396e-04 4.205520e-05 1.438217e-05
[2853,] 2.657760e-04 4.109291e-05 2.766121e-05
[2854,] 2.096680e-04 4.205520e-05 1.440525e-05
[2855,] 2.834781e-04 4.114034e-05 2.864241e-05
[2856,] 4.154555e-05 5.822980e-05 8.977537e-06
[2857,] 2.834781e-04 4.115382e-05 2.868408e-05
[2858,] 2.874771e-04 4.100064e-05 2.845579e-05
[2859,] 2.874771e-04 4.102592e-05 2.853733e-05
[2860,] 5.758913e-04 4.118672e-05 3.705742e-05
[2861,] 2.843709e-04 4.156687e-05 2.920166e-05
[2862,] 4.040890e-05 5.966844e-05 9.042739e-06
[2863,] 2.602489e-04 4.109297e-05 2.745990e-05
[2864,] 5.492666e-05 6.037207e-05 9.017931e-06
[2865,] 3.774322e-05 6.581011e-05 9.113704e-06
[2866,] 1.736999e-04 5.809816e-05 3.659118e-05
[2867,] 5.409845e-05 3.877651e-05 1.372725e-05
[2868,] 9.279231e-05 4.110522e-05 1.606619e-05
[2869,] 5.118363e-05 4.109385e-05 8.987029e-06
[2870,] 4.978451e-05 3.889151e-05 9.370709e-06
[2871,] 4.978451e-05 3.907190e-05 9.322016e-06
[2872,] 8.876633e-05 6.124022e-05 2.458671e-05
[2873,] 7.041477e-05 5.680376e-05 1.780407e-05
[2874,] 4.658897e-05 3.896727e-05 9.003032e-06
[2875,] 9.708202e-05 4.292618e-05 1.832417e-05
[2876,] 4.740908e-05 1.134966e-04 9.266599e-06
[2877,] 4.683023e-05 3.880663e-05 9.126935e-06
[2878,] 4.683023e-05 3.881792e-05 9.124062e-06
[2879,] 4.684187e-05 9.737167e-05 8.642273e-06
[2880,] 4.749624e-05 3.923328e-05 9.023684e-06
[2881,] 1.023888e-04 6.311932e-05 3.343710e-05
[2882,] 4.736489e-05 7.059569e-05 1.212768e-05
[2883,] 4.700076e-05 3.939100e-05 8.960535e-06
[2884,] 4.700076e-05 3.946086e-05 8.947087e-06
[2885,] 4.929823e-05 4.051843e-05 8.757410e-06
[2886,] 4.838056e-05 8.247986e-05 8.446292e-06
[2887,] 2.463739e-04 1.214391e-04 9.072734e-06
[2888,] 1.110055e-04 4.104958e-05 1.752775e-05
[2889,] 2.343843e-04 1.164053e-04 9.075322e-06
[2890,] 2.367812e-04 5.779716e-05 1.234314e-05
[2891,] 2.061810e-04 1.205301e-04 8.766476e-06
[2892,] 2.369161e-04 5.213390e-05 1.353611e-05
[2893,] 2.061810e-04 1.205301e-04 8.766476e-06
[2894,] 1.437779e-04 8.596907e-05 4.071974e-05
[2895,] 1.944844e-04 1.200762e-04 8.692951e-06
[2896,] 2.013959e-04 1.337248e-04 8.600916e-06
[2897,] 7.976065e-05 5.623380e-05 1.850922e-05
[2898,] 4.853216e-05 3.790232e-05 9.334933e-06
[2899,] 4.598249e-05 1.077076e-04 9.019070e-06
[2900,] 2.072119e-04 5.247169e-05 1.261514e-05
[2901,] 1.058171e-04 3.989456e-05 1.496334e-05
[2902,] 2.179411e-04 3.708062e-05 1.770790e-05
[2903,] 8.264471e-05 4.562064e-05 2.690088e-05
[2904,] 3.086583e-04 3.914759e-05 2.110221e-05
[2905,] 3.229790e-04 3.873173e-05 2.180260e-05
[2906,] 3.423277e-04 3.873173e-05 2.248615e-05
[2907,] 3.339884e-04 3.969652e-05 2.110883e-05
[2908,] 3.713234e-04 3.933573e-05 2.237895e-05
[2909,] 3.492795e-04 3.978967e-05 2.108394e-05
[2910,] 7.584178e-04 5.303194e-05 1.900847e-05
[2911,] 3.937261e-04 3.811602e-05 3.051651e-05
[2912,] 9.837760e-04 4.502396e-05 2.681613e-05
[2913,] 1.854238e-04 3.669909e-05 2.124045e-05
[2914,] 8.458876e-05 8.797512e-05 2.281289e-05
[2915,] 1.904667e-04 6.100501e-05 6.240681e-05
[2916,] 1.967507e-04 3.657839e-05 2.127776e-05
[2917,] 1.949589e-04 4.370754e-05 1.256912e-05
[2918,] 1.858197e-04 7.761120e-05 9.784393e-05
[2919,] 2.005663e-04 3.654990e-05 2.190183e-05
[2920,] 5.539163e-04 4.335423e-05 2.150056e-05
[2921,] 5.634212e-04 4.335423e-05 2.167835e-05
[2922,] 1.391241e-04 3.967263e-05 1.663004e-05
[2923,] 1.238376e-04 4.168706e-05 1.101069e-05
[2924,] 1.643512e-04 3.637385e-05 2.013601e-05
[2925,] 1.444691e-04 3.959747e-05 1.552652e-05
[2926,] 1.593334e-04 3.640557e-05 2.030295e-05
[2927,] 1.616846e-04 3.640495e-05 2.047804e-05
[2928,] 4.450854e-05 5.299072e-05 9.900038e-06
[2929,] 1.553855e-04 3.960526e-05 1.587211e-05
[2930,] 1.692569e-04 4.208827e-05 1.232573e-05
[2931,] 1.496005e-04 3.963318e-05 1.552109e-05
[2932,] 1.610573e-04 4.158236e-05 1.227273e-05
[2933,] 1.615214e-04 3.665948e-05 2.137162e-05
[2934,] 1.496005e-04 3.960067e-05 1.568199e-05
[2935,] 1.352918e-04 3.685226e-05 1.992907e-05
[2936,] 2.076426e-04 7.237360e-05 2.978405e-05
[2937,] 1.641837e-04 3.666654e-05 2.163849e-05
[2938,] 1.511176e-04 3.960067e-05 1.575741e-05
[2939,] 4.351519e-05 7.928450e-05 1.410336e-05
[2940,] 1.133749e-04 8.758669e-05 8.102479e-05
[2941,] 4.373395e-04 4.324938e-05 1.935063e-05
[2942,] 1.615214e-04 3.662605e-05 2.113455e-05
[2943,] 1.651080e-04 3.676232e-05 2.229164e-05
[2944,] 1.501543e-04 3.956133e-05 1.617857e-05
[2945,] 2.013706e-04 7.346809e-05 2.835775e-05
[2946,] 4.702524e-05 5.914307e-05 9.310515e-06
[2947,] 1.611679e-04 3.702801e-05 2.312203e-05
[2948,] 2.085587e-04 3.527982e-05 2.341706e-05
[2949,] 2.047065e-04 3.529185e-05 2.327269e-05
[2950,] 2.191426e-04 3.528050e-05 2.412757e-05
[2951,] 7.113519e-05 3.962579e-05 1.241510e-05
[2952,] 6.978538e-05 3.962073e-05 1.234547e-05
[2953,] 2.512626e-04 3.531173e-05 2.660505e-05
[2954,] 2.530765e-04 3.535787e-05 2.719138e-05
[2955,] 1.966767e-04 4.038288e-05 1.961553e-05
[2956,] 1.346867e-04 4.656653e-04 7.265202e-04
[2957,] 3.486101e-04 3.763287e-05 4.261145e-05
[2958,] 6.012638e-05 3.843805e-05 1.095044e-05
[2959,] 5.807932e-05 3.803415e-05 1.128624e-05
[2960,] 3.262444e-05 5.260810e-05 9.030033e-06
[2961,] 9.334556e-05 1.455271e-04 1.363449e-04
[2962,] 7.956902e-05 9.310792e-05 5.914189e-05
[2963,] 5.560760e-05 2.183164e-04 2.791817e-05
[2964,] 5.309240e-05 3.984255e-05 1.094166e-05
[2965,] 1.093738e-04 1.509921e-04 1.690187e-04
[2966,] 5.609254e-05 3.768378e-05 1.160723e-05
[2967,] 1.493995e-04 1.113854e-04 1.246510e-04
[2968,] 6.420083e-05 3.992990e-05 1.021228e-05
[2969,] 1.528858e-04 1.058493e-04 1.217486e-04
[2970,] 1.733324e-04 1.018236e-04 1.252968e-04
[2971,] 4.314716e-05 1.195745e-04 3.064861e-05
[2972,] 1.465130e-04 1.299607e-04 2.080524e-04
[2973,] 1.235635e-04 4.105269e-05 1.253842e-05
[2974,] 1.163620e-04 4.170829e-05 2.521380e-05
[2975,] 1.890209e-04 2.069451e-04 4.510949e-04
[2976,] 4.976920e-05 3.718548e-05 1.055509e-05
[2977,] 1.094341e-04 9.921664e-04 1.091192e-03
[2978,] 1.094341e-04 9.921664e-04 1.091192e-03
[2979,] 9.673709e-05 1.257347e-03 1.118121e-03
[2980,] 8.974937e-05 1.652887e-04 1.522704e-04
[2981,] 8.851053e-05 1.652887e-04 1.496650e-04
[2982,] 8.905412e-05 1.703702e-04 1.553594e-04
[2983,] 4.923575e-05 3.726965e-05 1.057597e-05
[2984,] 5.065647e-05 3.752376e-05 1.091725e-05
[2985,] 1.696793e-04 1.667035e-04 3.143904e-04
[2986,] 4.018097e-05 1.080758e-04 2.431464e-05
[2987,] 4.042856e-05 4.735402e-05 1.169061e-05
[2988,] 4.036100e-05 1.037669e-04 2.383635e-05
[2989,] 5.041541e-05 3.814376e-05 1.113133e-05
[2990,] 1.879570e-04 2.298141e-04 5.045789e-04
[2991,] 2.272569e-04 1.453192e-03 4.366319e-03
[2992,] 7.850510e-05 7.669455e-05 2.618094e-05
[2993,] 1.917326e-04 2.079818e-04 4.616977e-04
[2994,] 1.745438e-04 2.105108e-04 4.215225e-04
[2995,] 5.151311e-05 4.153371e-05 1.253269e-05
[2996,] 1.840904e-04 2.184583e-04 4.666897e-04
[2997,] 4.986532e-05 4.200867e-05 1.177289e-05
[2998,] 6.010061e-05 3.816030e-05 1.516474e-05
[2999,] 4.228383e-05 9.766050e-05 3.105888e-05
[3000,] 1.286288e-04 2.211471e-04 3.124313e-04
[3001,] 1.549325e-04 2.052995e-04 3.582209e-04
[3002,] 1.286288e-04 2.184583e-04 3.084536e-04
[3003,] 7.144785e-05 4.049959e-05 1.663063e-05
[3004,] 1.327063e-04 2.563680e-04 3.780182e-04
[3005,] 1.267469e-04 2.184583e-04 3.030653e-04
[3006,] 1.296244e-04 1.745016e-03 2.431582e-03
[3007,] 1.335462e-04 1.816802e-03 2.628285e-03
[3008,] 6.539384e-05 4.136958e-05 1.597859e-05
[3009,] 1.355675e-04 1.859984e-03 2.752402e-03
[3010,] 5.870815e-05 3.852921e-05 1.521512e-05
[3011,] 1.360445e-04 2.054906e-04 3.089426e-04
[3012,] 9.998565e-05 1.294475e-03 1.256165e-03
[3013,] 5.482598e-05 5.146477e-05 1.687129e-05
[3014,] 1.382050e-04 1.519289e-03 2.341484e-03
[3015,] 1.264734e-04 2.059912e-04 2.840024e-04
[3016,] 1.403218e-04 1.546905e-03 2.433029e-03
[3017,] 4.343013e-05 6.144781e-05 1.563397e-05
[3018,] 1.365701e-04 1.268928e-03 1.943035e-03
[3019,] 1.279752e-04 1.870729e-04 2.600550e-04
[3020,] 5.873668e-05 3.768922e-05 1.237686e-05
[3021,] 5.773484e-05 3.840971e-05 1.275103e-05
[3022,] 5.667291e-05 3.865922e-05 1.274147e-05
[3023,] 1.261062e-04 1.974109e-04 2.706118e-04
[3024,] 1.224787e-04 1.950892e-04 2.581696e-04
[3025,] 1.371158e-04 1.692609e-04 2.527459e-04
[3026,] 1.446874e-04 1.439961e-03 2.368067e-03
[3027,] 1.298822e-04 1.936373e-04 2.745006e-04
[3028,] 1.493674e-04 1.857992e-04 3.084392e-04
[3029,] 1.493674e-04 1.846686e-04 3.063850e-04
[3030,] 1.470676e-04 1.846686e-04 3.010350e-04
[3031,] 1.327063e-04 1.846686e-04 2.675494e-04
[3032,] 4.802017e-05 8.196650e-05 2.407817e-05
[3033,] 1.593099e-04 1.891386e-04 3.382917e-04
[3034,] 1.402310e-04 1.891386e-04 2.925900e-04
[3035,] 1.448146e-04 1.899207e-04 3.049541e-04
[3036,] 1.402310e-04 1.857992e-04 2.870035e-04
[3037,] 1.448146e-04 1.814286e-04 2.901322e-04
[3038,] 1.448146e-04 1.814286e-04 2.901322e-04
[3039,] 9.552405e-05 1.500002e-04 1.462308e-04
[3040,] 1.543543e-04 1.804309e-04 3.099386e-04
[3041,] 1.381164e-04 1.752580e-04 2.647159e-04
[3042,] 1.272725e-04 1.741769e-04 2.388242e-04
[3043,] 1.312283e-04 1.752156e-04 2.490200e-04
[3044,] 1.312283e-04 1.814745e-04 2.587855e-04
[3045,] 5.031604e-05 4.517756e-05 1.228859e-05
[3046,] 1.383550e-04 1.662804e-04 2.499487e-04
[3047,] 1.494508e-04 1.659834e-04 2.719331e-04
[3048,] 1.447430e-04 1.650142e-04 2.606661e-04
[3049,] 5.030824e-05 4.492830e-05 1.219878e-05
[3050,] 1.404416e-04 1.707573e-04 2.616471e-04
[3051,] 1.435655e-04 1.214893e-03 1.991425e-03
[3052,] 1.383550e-04 1.707573e-04 2.572387e-04
[3053,] 5.516153e-05 7.096222e-05 2.455027e-05
[3054,] 1.589945e-04 1.717701e-04 3.026963e-04
[3055,] 1.383550e-04 1.637904e-04 2.457266e-04
[3056,] 1.404416e-04 1.637904e-04 2.499096e-04
[3057,] 1.565349e-04 1.709286e-04 2.958676e-04
[3058,] 1.479590e-04 1.627523e-04 2.628219e-04
[3059,] 1.220602e-04 1.740499e-04 2.265464e-04
[3060,] 1.238186e-04 1.701676e-04 2.248864e-04
[3061,] 4.748198e-05 3.739078e-05 1.153871e-05
[3062,] 6.480772e-05 3.911823e-05 1.480287e-05
[3063,] 6.537107e-05 3.925274e-05 1.500634e-05
[3064,] 4.696723e-05 4.234865e-05 1.164654e-05
[3065,] 3.448668e-05 7.892348e-05 1.105728e-05
[3066,] 5.537394e-05 4.180145e-05 1.265721e-05
[3067,] 4.477296e-05 4.669660e-05 1.293779e-05
[3068,] 1.195400e-04 1.487657e-04 1.866268e-04
[3069,] 8.651482e-05 1.128446e-04 8.345092e-05
[3070,] 1.113439e-04 9.626872e-05 1.070311e-04
[3071,] 8.130432e-05 3.892802e-05 1.578497e-05
[3072,] 7.870492e-05 3.848571e-05 1.478102e-05
[3073,] 1.329853e-04 3.691674e-05 1.802644e-05
[3074,] 4.989138e-05 6.911777e-05 1.715497e-05
[3075,] 1.719276e-04 1.570876e-04 3.040057e-04
[3076,] 1.775004e-04 1.325263e-04 2.601401e-04
[3077,] 8.908269e-05 3.859298e-05 1.598409e-05
[3078,] 2.049990e-04 4.255029e-05 3.862688e-05
[3079,] 8.091495e-05 3.849857e-05 1.460826e-05
[3080,] 1.111197e-04 3.828934e-05 1.731574e-05
[3081,] 6.413896e-05 9.201580e-05 3.507599e-05
[3082,] 6.448845e-05 1.011548e-04 3.886410e-05
[3083,] 1.372267e-04 4.223172e-05 3.220687e-05
[3084,] 6.819144e-05 9.622717e-05 4.033281e-05
[3085,] 4.999136e-05 4.665191e-05 1.438242e-05
[3086,] 3.590278e-04 2.381226e-04 1.067717e-03
[3087,] 3.083533e-04 1.996616e-04 7.414013e-04
[3088,] 6.662442e-05 5.534369e-05 1.543641e-05
[3089,] 5.188508e-05 4.518755e-05 1.433277e-05
[3090,] 6.547519e-05 1.260123e-04 4.801215e-05
[3091,] 3.807421e-04 2.670842e-04 1.288068e-03
[3092,] 4.512567e-04 2.601597e-04 1.483637e-03
[3093,] 7.370767e-05 7.929389e-05 3.589409e-05
[3094,] 4.721069e-04 2.294183e-04 1.356791e-03
[3095,] 1.106450e-04 3.239068e-04 3.783552e-04
[3096,] 6.736322e-05 9.649770e-05 4.020369e-05
[3097,] 2.412216e-04 1.813668e-03 5.808637e-03
[3098,] 2.734680e-04 1.490938e-03 5.597898e-03
[3099,] 7.461945e-05 7.139154e-05 3.203531e-05
[3100,] 6.837889e-05 7.810271e-05 3.188690e-05
[3101,] 2.562003e-04 2.444211e-04 7.743248e-04
[3102,] 2.907084e-04 1.648796e-03 6.666992e-03
[3103,] 4.570029e-05 4.916805e-05 1.382539e-05
[3104,] 2.937824e-04 1.638558e-03 6.720048e-03
[3105,] 2.974492e-04 3.119179e-03 1.283358e-02
[3106,] 4.966668e-05 4.994742e-05 1.540528e-05
[3107,] 1.525980e-04 3.080773e-03 5.339354e-03
[3108,] 1.429769e-04 6.178290e-05 6.472355e-05
[3109,] 2.232999e-04 3.210371e-04 8.983819e-04
[3110,] 4.970134e-05 4.983969e-05 1.536901e-05
[3111,] 2.232999e-04 2.575028e-04 7.078302e-04
[3112,] 6.353952e-05 6.748611e-05 2.505951e-05
[3113,] 2.185684e-04 2.797718e-04 7.568582e-04
[3114,] 7.333268e-05 7.368015e-05 3.442199e-05
[3115,] 2.367996e-04 1.851525e-03 5.861308e-03
[3116,] 2.367996e-04 1.901557e-03 6.016779e-03
[3117,] 6.871299e-05 4.230502e-05 1.631263e-05
[3118,] 5.193671e-05 4.744013e-05 1.525043e-05
[3119,] 2.415002e-04 1.870990e-03 6.080131e-03
[3120,] 1.956506e-04 2.731432e-04 6.529267e-04
[3121,] 2.234497e-04 1.818376e-03 5.365939e-03
[3122,] 2.022952e-04 3.004688e-04 7.507928e-04
[3123,] 2.317098e-04 1.676241e-03 5.182791e-03
[3124,] 2.367996e-04 1.872019e-03 5.936506e-03
[3125,] 2.219340e-04 1.736611e-03 5.085845e-03
[3126,] 2.219340e-04 1.736611e-03 5.085845e-03
[3127,] 2.317098e-04 1.542748e-03 4.766454e-03
[3128,] 5.916902e-05 4.849872e-05 1.772158e-05
[3129,] 2.317098e-04 1.431487e-03 4.425838e-03
[3130,] 2.267559e-04 1.383759e-03 4.167371e-03
[3131,] 2.367996e-04 1.497446e-03 4.753246e-03
[3132,] 6.678835e-05 5.490070e-05 1.504225e-05
[3133,] 2.415002e-04 1.514007e-03 4.922666e-03
[3134,] 2.415002e-04 1.530775e-03 4.976815e-03
[3135,] 2.523683e-04 1.444199e-03 4.947975e-03
[3136,] 2.523683e-04 1.444199e-03 4.947975e-03
[3137,] 7.277330e-05 4.322832e-05 1.252854e-05
[3138,] 7.277330e-05 4.322832e-05 1.252854e-05
[3139,] 8.290831e-05 7.904925e-05 2.472588e-05
[3140,] 6.605659e-05 4.326030e-05 1.187359e-05
[3141,] 4.947635e-05 9.386485e-05 2.989395e-05
[3142,] 5.033390e-05 1.056986e-04 3.557165e-05
[3143,] 4.991461e-05 1.256760e-04 4.282331e-05
[3144,] 2.692878e-04 2.024644e-03 7.700473e-03
[3145,] 3.706223e-05 2.619127e-04 2.813297e-05
[3146,] 1.724229e-04 2.739663e-04 5.319612e-04
[3147,] 8.100719e-05 8.542610e-05 4.421300e-05
[3148,] 5.428284e-05 4.594073e-05 1.386556e-05
[3149,] 1.389719e-04 4.347449e-05 2.925794e-05
[3150,] 8.598007e-04 4.930322e-04 5.873252e-03
[3151,] 7.859656e-04 5.022270e-04 5.491362e-03
[3152,] 2.013031e-04 2.459442e-04 5.495485e-04
[3153,] 6.943989e-04 1.836098e-04 1.391857e-03
[3154,] 1.937159e-03 2.046893e-04 3.919393e-03
[3155,] 1.974365e-04 1.440350e-04 3.179750e-04
[3156,] 2.793548e-04 1.679821e-04 5.342292e-04
[3157,] 4.358153e-05 9.913402e-05 3.966861e-05
[3158,] 4.034378e-05 8.180660e-05 2.807126e-05
[3159,] 6.274050e-05 4.154296e-05 1.496914e-05
[3160,] 1.904710e-04 6.263169e-04 1.539981e-03
[3161,] 2.342929e-04 1.286019e-04 3.141167e-04
[3162,] 5.849604e-05 2.381215e-03 1.111277e-03
[3163,] 3.132013e-05 4.397534e-05 8.677349e-06
[3164,] 3.384615e-05 4.788526e-05 1.080162e-05
[3165,] 3.229770e-05 5.167860e-05 1.068172e-05
[3166,] 3.322641e-05 5.227817e-05 1.166087e-05
[3167,] 3.260490e-05 5.610531e-05 1.201159e-05
[3168,] 3.151396e-05 6.335136e-05 1.280046e-05
[3169,] 3.183547e-05 3.763405e-05 8.371438e-06
[3170,] 3.133977e-05 6.324526e-05 1.248450e-05
[3171,] 3.104710e-05 3.672624e-05 8.000268e-06
[3172,] 7.084780e-05 6.134263e-05 1.352158e-05
[3173,] 3.224515e-05 4.483499e-05 9.482118e-06
[3174,] 3.238297e-05 4.454114e-05 9.510572e-06
[3175,] 3.325844e-05 4.127748e-05 9.452915e-06
[3176,] 3.402460e-05 3.596707e-05 8.570835e-06
[3177,] 3.510015e-05 3.674483e-05 9.011417e-06
[3178,] 3.172658e-05 3.872021e-05 8.141323e-06
[3179,] 3.139513e-05 3.947942e-05 8.342348e-06
[3180,] 3.094658e-05 4.416732e-05 9.452354e-06
[3181,] 3.089011e-05 3.563144e-05 7.872406e-06
[3182,] 3.108535e-05 3.888487e-05 7.917340e-06
[3183,] 3.099968e-05 3.816312e-05 7.911268e-06
[3184,] 3.278690e-05 3.854759e-05 7.882416e-06
[3185,] 3.234150e-05 3.556067e-05 8.588467e-06
[3186,] 3.203376e-05 3.935666e-05 7.861431e-06
[3187,] 5.101437e-05 4.886943e-05 1.429074e-05
[3188,] 1.080436e-04 1.569933e-04 1.852033e-04
[3189,] 3.100235e-05 3.625472e-05 7.912638e-06
[3190,] 3.088332e-05 3.794162e-05 7.858098e-06
[3191,] 7.113892e-05 9.004630e-05 1.148875e-05
[3192,] 5.817604e-05 3.621880e-05 1.186455e-05
[3193,] 3.414903e-05 4.210723e-05 7.840436e-06
[3194,] 3.618452e-05 3.679056e-05 8.844328e-06
[3195,] 4.375914e-05 3.660772e-05 1.036010e-05
[3196,] 4.754001e-05 3.896349e-05 8.566315e-06
[3197,] 3.470481e-05 3.664134e-05 8.707426e-06
[3198,] 3.537167e-05 3.851434e-05 9.257893e-06
[3199,] 3.131072e-05 3.457271e-05 7.885599e-06
[3200,] 4.624410e-05 3.447831e-05 1.061318e-05
[3201,] 3.138461e-05 3.492405e-05 7.832362e-06
[3202,] 3.167995e-05 3.487123e-05 7.887426e-06
[3203,] 3.143983e-05 3.476095e-05 8.125439e-06
[3204,] 8.029159e-05 8.954541e-05 3.112348e-05
[3205,] 3.170626e-05 4.060433e-05 9.531102e-06
[3206,] 3.486769e-05 5.784058e-05 1.320561e-05
[3207,] 3.616649e-05 5.761465e-05 1.502068e-05
[3208,] 3.118070e-05 4.080169e-05 8.998600e-06
[3209,] 3.419736e-05 5.698932e-05 1.361989e-05
[3210,] 1.074179e-04 9.682353e-05 5.811071e-05
[3211,] 3.426122e-05 7.223950e-05 1.465706e-05
[3212,] 7.862295e-05 6.225907e-05 2.220944e-05
[3213,] 7.801256e-05 7.798201e-05 2.464245e-05
[3214,] 5.836448e-05 1.678169e-04 6.994621e-05
[3215,] 3.408772e-05 5.294395e-05 1.186734e-05
[3216,] 3.795383e-05 1.430793e-04 2.902186e-05
[3217,] 3.715290e-05 1.529464e-04 2.869962e-05
[3218,] 3.883946e-05 4.375225e-05 1.291958e-05
[3219,] 4.119258e-05 1.669105e-04 4.017512e-05
[3220,] 5.738898e-05 4.628862e-05 2.088890e-05
[3221,] 3.513969e-05 4.580997e-05 1.109361e-05
[3222,] 3.505080e-05 4.616851e-05 1.110077e-05
[3223,] 1.790966e-04 8.477121e-05 4.443210e-05
[3224,] 3.416862e-05 4.061782e-05 9.527619e-06
[3225,] 4.213014e-05 4.445157e-05 8.146138e-06
[3226,] 3.642903e-05 4.200682e-05 1.091862e-05
[3227,] 3.051742e-05 5.220832e-05 9.461445e-06
[3228,] 3.293597e-05 4.164788e-05 7.892673e-06
[3229,] 9.741836e-05 3.957091e-05 2.555379e-05
[3230,] 3.033741e-05 5.854907e-05 1.083967e-05
[3231,] 3.034975e-05 6.288832e-05 1.134504e-05
[3232,] 8.498586e-05 4.119939e-05 2.439530e-05
[3233,] 3.033724e-05 6.184428e-05 1.116088e-05
[3234,] 3.040203e-05 5.185174e-05 1.037325e-05
[3235,] 3.032834e-05 5.877079e-05 1.046227e-05
[3236,] 3.037773e-05 4.477468e-05 8.888530e-06
[3237,] 8.513708e-05 4.023706e-05 2.348822e-05
[3238,] 8.423661e-05 3.958398e-05 2.256657e-05
[3239,] 1.025429e-04 4.538778e-05 3.426868e-05
[3240,] 9.077707e-05 4.124840e-05 2.603087e-05
[3241,] 8.679381e-05 4.179247e-05 2.568485e-05
[3242,] 3.032140e-05 5.028025e-05 9.679769e-06
[3243,] 8.194545e-05 4.274551e-05 2.543165e-05
[3244,] 5.440688e-05 1.047135e-04 3.820264e-05
[3245,] 3.136104e-05 5.448927e-05 1.195196e-05
[3246,] 3.038241e-05 5.264397e-05 1.092544e-05
[3247,] 8.370091e-05 3.836152e-05 2.114399e-05
[3248,] 3.003357e-05 4.648856e-05 9.296161e-06
[3249,] 3.082855e-05 4.658267e-05 1.031419e-05
[3250,] 9.036139e-05 4.174487e-05 2.712269e-05
[3251,] 6.117267e-05 9.341594e-05 4.568609e-05
[3252,] 6.658918e-05 8.673829e-05 4.749530e-05
[3253,] 1.563884e-04 6.219397e-05 5.964609e-05
[3254,] 6.539017e-05 8.096353e-05 4.363766e-05
[3255,] 5.039010e-05 3.618767e-05 1.290569e-05
[3256,] 3.064517e-05 4.507344e-05 8.827153e-06
[3257,] 4.632101e-05 1.151844e-04 2.129673e-05
[3258,] 7.289484e-05 5.731614e-05 2.731449e-05
[3259,] 4.730736e-05 3.658126e-05 1.257550e-05
[3260,] 1.021991e-04 8.589922e-05 5.246780e-05
[3261,] 5.691268e-05 3.676074e-05 1.463070e-05
[3262,] 3.072938e-05 4.527447e-05 8.719670e-06
[3263,] 6.149547e-05 3.920478e-05 1.744001e-05
[3264,] 8.906040e-05 3.943482e-05 2.400126e-05
[3265,] 7.231934e-05 3.571460e-05 1.620971e-05
[3266,] 6.579748e-05 3.566577e-05 1.508995e-05
[3267,] 6.966292e-05 3.563889e-05 1.567851e-05
[3268,] 7.293389e-05 3.578683e-05 1.641129e-05
[3269,] 3.068354e-05 4.446247e-05 8.442660e-06
[3270,] 3.068354e-05 4.429317e-05 8.429711e-06
[3271,] 8.400841e-05 3.893301e-05 2.234040e-05
[3272,] 4.133211e-05 4.990121e-05 1.253450e-05
[3273,] 6.239333e-05 6.477402e-05 3.182228e-05
[3274,] 7.863882e-05 3.540671e-05 1.644705e-05
[3275,] 3.087133e-05 4.366220e-05 9.450354e-06
[3276,] 3.048882e-05 4.297374e-05 8.470746e-06
[3277,] 3.163731e-05 4.137848e-05 9.734945e-06
[3278,] 1.972806e-04 9.572890e-05 3.932412e-05
[3279,] 3.042599e-05 4.251256e-05 8.495977e-06
[3280,] 3.110608e-05 3.846783e-05 7.871535e-06
[3281,] 3.034852e-05 4.192413e-05 8.577408e-06
[3282,] 3.669894e-05 5.719835e-05 8.465546e-06
[3283,] 3.043171e-05 4.280547e-05 8.514677e-06
[3284,] 3.097188e-05 3.740775e-05 8.583251e-06
[3285,] 3.570392e-05 4.751324e-05 1.043935e-05
[3286,] 1.818222e-04 1.066850e-04 2.772110e-05
[3287,] 2.402386e-04 9.013081e-05 5.035300e-05
[3288,] 3.601466e-05 4.802054e-05 1.066856e-05
[3289,] 1.368291e-04 9.352023e-05 3.009864e-05
[3290,] 4.766765e-05 5.574993e-05 1.867909e-05
[3291,] 1.024702e-04 1.006302e-04 2.165662e-05
[3292,] 7.368802e-05 3.519424e-05 1.488722e-05
[3293,] 3.500051e-05 4.617506e-05 9.742616e-06
[3294,] 1.054972e-04 1.380784e-04 1.728366e-05
[3295,] 3.517187e-05 4.577641e-05 9.760213e-06
[3296,] 3.330481e-05 5.022034e-05 1.000507e-05
[3297,] 5.213358e-05 6.071613e-05 2.272188e-05
[3298,] 3.504668e-05 4.913127e-05 1.009039e-05
[3299,] 4.919182e-05 5.648928e-05 1.970601e-05
[3300,] 3.043108e-05 4.061942e-05 9.117154e-06
[3301,] 3.395486e-05 4.622562e-05 9.715893e-06
[3302,] 4.859199e-05 5.601377e-05 1.925164e-05
[3303,] 3.048518e-05 3.851380e-05 8.820036e-06
[3304,] 3.051072e-05 4.143539e-05 9.295603e-06
[3305,] 3.314910e-05 3.926718e-05 9.960590e-06
[3306,] 3.347695e-05 3.875475e-05 9.945263e-06
[3307,] 8.793088e-05 3.608722e-05 1.817855e-05
[3308,] 6.202212e-05 5.631844e-05 2.165463e-05
[3309,] 9.991869e-05 5.978782e-05 3.712218e-05
[3310,] 3.299796e-05 3.766845e-05 8.629221e-06
[3311,] 3.309167e-05 3.586734e-05 7.991859e-06
[3312,] 4.083905e-05 3.600901e-05 8.661213e-06
[3313,] 3.505131e-05 3.585602e-05 8.189466e-06
[3314,] 4.268028e-05 3.586785e-05 8.985811e-06
[3315,] 3.307718e-05 3.615051e-05 7.949032e-06
[3316,] 3.203528e-05 3.545307e-05 7.963498e-06
[3317,] 4.052467e-05 3.632185e-05 8.691483e-06
[3318,] 3.575080e-05 3.578800e-05 8.434590e-06
[3319,] 5.159977e-05 3.574418e-05 1.032199e-05
[3320,] 3.340511e-05 3.554872e-05 8.433907e-06
[3321,] 9.070977e-05 9.602076e-05 5.351886e-05
[3322,] 5.631632e-05 3.643409e-05 1.378787e-05
[3323,] 5.027315e-05 3.609970e-05 1.232813e-05
[3324,] 4.308381e-05 3.595845e-05 1.086833e-05
[3325,] 4.674098e-05 3.574877e-05 1.130356e-05
[3326,] 4.660857e-05 3.591405e-05 1.147022e-05
[3327,] 6.598910e-05 7.120288e-05 1.637935e-05
[3328,] 5.006121e-05 3.560435e-05 1.164670e-05
[3329,] 8.102186e-05 3.583110e-05 1.642973e-05
[3330,] 9.003746e-05 1.332851e-04 7.626751e-05
[3331,] 6.533579e-05 7.419665e-05 1.678245e-05
[3332,] 3.540950e-05 3.620457e-05 9.229392e-06
[3333,] 6.263389e-05 3.658121e-05 1.404031e-05
[3334,] 4.633929e-05 7.632585e-05 1.451760e-05
[3335,] 6.729540e-05 7.557636e-05 2.105123e-05
[3336,] 5.022873e-05 4.064959e-05 1.537807e-05
[3337,] 8.133712e-05 8.132352e-05 2.467741e-05
[3338,] 4.403436e-05 3.866765e-05 1.279344e-05
[3339,] 7.165400e-05 4.885456e-05 2.782541e-05
[3340,] 7.405157e-05 8.028356e-05 2.927771e-05
[3341,] 4.697641e-05 8.254143e-05 1.602170e-05
[3342,] 4.587749e-05 7.837106e-05 1.426981e-05
[3343,] 7.468281e-05 4.005755e-05 2.135636e-05
[3344,] 4.504534e-05 1.041690e-04 1.774280e-05
[3345,] 4.774959e-05 6.086054e-05 1.259734e-05
[3346,] 5.177748e-05 3.533110e-05 1.187316e-05
[3347,] 4.580363e-05 6.310548e-05 1.193497e-05
[3348,] 5.769668e-05 3.523487e-05 1.312709e-05
[3349,] 3.403879e-05 3.596089e-05 9.211738e-06
[3350,] 5.032335e-05 3.632203e-05 1.305293e-05
[3351,] 8.256017e-05 3.546854e-05 1.730224e-05
[3352,] 5.417058e-05 3.557357e-05 1.277702e-05
[3353,] 4.527872e-05 1.461056e-04 2.217820e-05
[3354,] 6.806752e-05 8.780203e-05 2.963533e-05
[3355,] 6.783398e-05 8.166547e-05 2.712644e-05
[3356,] 3.301408e-05 3.646621e-05 9.236594e-06
[3357,] 4.004009e-05 3.935420e-05 9.027550e-06
[3358,] 3.392249e-05 3.728695e-05 9.809490e-06
[3359,] 4.337700e-05 6.574906e-05 1.122728e-05
[3360,] 3.179634e-05 1.045990e-04 1.779666e-05
[3361,] 4.481182e-05 6.855107e-05 2.374375e-05
[3362,] 3.303462e-05 1.134894e-04 2.047372e-05
[3363,] 4.514429e-05 6.678321e-05 2.343394e-05
[3364,] 5.403635e-05 3.495234e-05 1.210197e-05
[3365,] 3.245118e-05 1.079072e-04 1.899837e-05
[3366,] 3.285480e-05 4.005455e-05 1.003620e-05
[3367,] 9.241045e-05 8.250433e-05 4.035544e-05
[3368,] 1.057817e-04 8.626251e-05 5.010844e-05
[3369,] 3.088099e-05 3.603861e-05 7.755671e-06
[3370,] 1.212168e-04 7.595129e-05 4.542596e-05
[3371,] 8.873981e-05 6.448490e-05 2.244265e-05
[3372,] 4.251022e-05 3.578534e-05 8.998262e-06
[3373,] 4.592217e-05 3.595732e-05 9.272272e-06
[3374,] 6.427723e-05 1.469857e-04 2.962067e-05
[3375,] 3.061011e-05 3.643767e-05 8.076529e-06
[3376,] 9.980007e-05 7.724733e-05 3.908163e-05
[3377,] 3.083238e-05 3.745308e-05 8.591559e-06
[3378,] 1.001383e-04 7.454729e-05 3.654293e-05
[3379,] 3.462830e-05 4.394026e-05 1.176031e-05
[3380,] 3.781501e-05 4.232434e-05 1.257834e-05
[3381,] 3.375855e-05 4.422989e-05 1.144448e-05
[3382,] 3.434550e-05 4.406048e-05 1.166621e-05
[3383,] 3.713619e-05 4.406956e-05 1.283026e-05
[3384,] 3.870240e-05 4.522983e-05 1.379961e-05
[3385,] 3.686106e-05 4.406956e-05 1.271961e-05
[3386,] 4.495727e-05 3.476283e-05 9.784555e-06
[3387,] 3.401572e-05 4.515691e-05 1.179090e-05
[3388,] 3.100878e-05 3.906358e-05 7.767543e-06
[3389,] 4.135047e-05 3.455065e-05 9.648981e-06
[3390,] 6.472985e-05 1.218519e-04 2.371953e-05
[3391,] 3.292904e-05 4.384280e-05 1.097983e-05
[3392,] 1.204210e-04 7.030375e-05 3.611518e-05
[3393,] 3.437482e-05 4.246891e-05 1.135859e-05
[3394,] 3.625625e-05 4.394630e-05 1.247279e-05
[3395,] 3.040571e-05 3.894877e-05 8.193450e-06
[3396,] 1.122568e-04 7.039499e-05 3.410617e-05
[3397,] 3.167228e-05 3.920207e-05 7.704224e-06
[3398,] 3.110570e-05 3.973584e-05 7.786196e-06
[3399,] 6.625546e-05 1.023769e-04 2.009696e-05
[3400,] 4.035312e-05 4.024291e-05 1.276683e-05
[3401,] 3.056097e-05 3.793483e-05 7.799800e-06
[3402,] 1.128879e-04 1.446190e-04 1.143907e-04
[3403,] 3.047530e-05 3.608591e-05 7.701275e-06
[3404,] 1.296476e-04 7.015117e-05 3.771465e-05
[3405,] 3.043826e-05 3.705058e-05 7.771389e-06
[3406,] 4.084200e-05 1.374260e-04 1.318658e-05
[3407,] 3.033483e-05 3.484305e-05 7.872095e-06
[3408,] 6.516121e-05 1.257959e-04 2.381259e-05
```
