## Supplementary material for "Characterization of shared and ancestry-specific signals driving complex traits using multi-ancestry fine-mapping": s1_remaining_snps.pvar

```
##FILTER=<ID=PASS,Description="All filters passed">
##reference=ftp://ftp.1000genomes.ebi.ac.uk//vol1/ftp/technical/reference/phase2_reference_assembly_sequence/hs37d5.fa.gz
##contig=<ID=8,assembly=b37,length=146364022>
##ALT=<ID=CNV,Description="Copy Number Polymorphism">
##ALT=<ID=DEL,Description="Deletion">
##ALT=<ID=DUP,Description="Duplication">
##ALT=<ID=INS:ME:ALU,Description="Insertion of ALU element">
##ALT=<ID=INS:ME:LINE1,Description="Insertion of LINE1 element">
##ALT=<ID=INS:ME:SVA,Description="Insertion of SVA element">
##ALT=<ID=INS:MT,Description="Nuclear Mitochondrial Insertion">
##ALT=<ID=INV,Description="Inversion">
##ALT=<ID=CN0,Description="Copy number allele: 0 copies">
##ALT=<ID=CN1,Description="Copy number allele: 1 copy">
##ALT=<ID=CN2,Description="Copy number allele: 2 copies">
##ALT=<ID=CN3,Description="Copy number allele: 3 copies">
##ALT=<ID=CN4,Description="Copy number allele: 4 copies">
##ALT=<ID=CN5,Description="Copy number allele: 5 copies">
##ALT=<ID=CN6,Description="Copy number allele: 6 copies">
##ALT=<ID=CN7,Description="Copy number allele: 7 copies">
##ALT=<ID=CN8,Description="Copy number allele: 8 copies">
##ALT=<ID=CN9,Description="Copy number allele: 9 copies">
##ALT=<ID=CN10,Description="Copy number allele: 10 copies">
##ALT=<ID=CN11,Description="Copy number allele: 11 copies">
##ALT=<ID=CN12,Description="Copy number allele: 12 copies">
##ALT=<ID=CN13,Description="Copy number allele: 13 copies">
##ALT=<ID=CN14,Description="Copy number allele: 14 copies">
##ALT=<ID=CN15,Description="Copy number allele: 15 copies">
##ALT=<ID=CN16,Description="Copy number allele: 16 copies">
##ALT=<ID=CN17,Description="Copy number allele: 17 copies">
##ALT=<ID=CN18,Description="Copy number allele: 18 copies">
##ALT=<ID=CN19,Description="Copy number allele: 19 copies">
##ALT=<ID=CN20,Description="Copy number allele: 20 copies">
##ALT=<ID=CN21,Description="Copy number allele: 21 copies">
##ALT=<ID=CN22,Description="Copy number allele: 22 copies">
##ALT=<ID=CN23,Description="Copy number allele: 23 copies">
##ALT=<ID=CN24,Description="Copy number allele: 24 copies">
##ALT=<ID=CN25,Description="Copy number allele: 25 copies">
##ALT=<ID=CN26,Description="Copy number allele: 26 copies">
##ALT=<ID=CN27,Description="Copy number allele: 27 copies">
##ALT=<ID=CN28,Description="Copy number allele: 28 copies">
##ALT=<ID=CN29,Description="Copy number allele: 29 copies">
##ALT=<ID=CN30,Description="Copy number allele: 30 copies">
##ALT=<ID=CN31,Description="Copy number allele: 31 copies">
##ALT=<ID=CN32,Description="Copy number allele: 32 copies">
##ALT=<ID=CN33,Description="Copy number allele: 33 copies">
##ALT=<ID=CN34,Description="Copy number allele: 34 copies">
##ALT=<ID=CN35,Description="Copy number allele: 35 copies">
##ALT=<ID=CN36,Description="Copy number allele: 36 copies">
##ALT=<ID=CN37,Description="Copy number allele: 37 copies">
##ALT=<ID=CN38,Description="Copy number allele: 38 copies">
##ALT=<ID=CN39,Description="Copy number allele: 39 copies">
##ALT=<ID=CN40,Description="Copy number allele: 40 copies">
##ALT=<ID=CN41,Description="Copy number allele: 41 copies">
##ALT=<ID=CN42,Description="Copy number allele: 42 copies">
##ALT=<ID=CN43,Description="Copy number allele: 43 copies">
##ALT=<ID=CN44,Description="Copy number allele: 44 copies">
##ALT=<ID=CN45,Description="Copy number allele: 45 copies">
##ALT=<ID=CN46,Description="Copy number allele: 46 copies">
##ALT=<ID=CN47,Description="Copy number allele: 47 copies">
##ALT=<ID=CN48,Description="Copy number allele: 48 copies">
##ALT=<ID=CN49,Description="Copy number allele: 49 copies">
##ALT=<ID=CN50,Description="Copy number allele: 50 copies">
##ALT=<ID=CN51,Description="Copy number allele: 51 copies">
##ALT=<ID=CN52,Description="Copy number allele: 52 copies">
##ALT=<ID=CN53,Description="Copy number allele: 53 copies">
##ALT=<ID=CN54,Description="Copy number allele: 54 copies">
##ALT=<ID=CN55,Description="Copy number allele: 55 copies">
##ALT=<ID=CN56,Description="Copy number allele: 56 copies">
##ALT=<ID=CN57,Description="Copy number allele: 57 copies">
##ALT=<ID=CN58,Description="Copy number allele: 58 copies">
##ALT=<ID=CN59,Description="Copy number allele: 59 copies">
##ALT=<ID=CN60,Description="Copy number allele: 60 copies">
##ALT=<ID=CN61,Description="Copy number allele: 61 copies">
##ALT=<ID=CN62,Description="Copy number allele: 62 copies">
##ALT=<ID=CN63,Description="Copy number allele: 63 copies">
##ALT=<ID=CN64,Description="Copy number allele: 64 copies">
##ALT=<ID=CN65,Description="Copy number allele: 65 copies">
##ALT=<ID=CN66,Description="Copy number allele: 66 copies">
##ALT=<ID=CN67,Description="Copy number allele: 67 copies">
##ALT=<ID=CN68,Description="Copy number allele: 68 copies">
##ALT=<ID=CN69,Description="Copy number allele: 69 copies">
##ALT=<ID=CN70,Description="Copy number allele: 70 copies">
##ALT=<ID=CN71,Description="Copy number allele: 71 copies">
##ALT=<ID=CN72,Description="Copy number allele: 72 copies">
##ALT=<ID=CN73,Description="Copy number allele: 73 copies">
##ALT=<ID=CN74,Description="Copy number allele: 74 copies">
##ALT=<ID=CN75,Description="Copy number allele: 75 copies">
##ALT=<ID=CN76,Description="Copy number allele: 76 copies">
##ALT=<ID=CN77,Description="Copy number allele: 77 copies">
##ALT=<ID=CN78,Description="Copy number allele: 78 copies">
##ALT=<ID=CN79,Description="Copy number allele: 79 copies">
##ALT=<ID=CN80,Description="Copy number allele: 80 copies">
##ALT=<ID=CN81,Description="Copy number allele: 81 copies">
##ALT=<ID=CN82,Description="Copy number allele: 82 copies">
##ALT=<ID=CN83,Description="Copy number allele: 83 copies">
##ALT=<ID=CN84,Description="Copy number allele: 84 copies">
##ALT=<ID=CN85,Description="Copy number allele: 85 copies">
##ALT=<ID=CN86,Description="Copy number allele: 86 copies">
##ALT=<ID=CN87,Description="Copy number allele: 87 copies">
##ALT=<ID=CN88,Description="Copy number allele: 88 copies">
##ALT=<ID=CN89,Description="Copy number allele: 89 copies">
##ALT=<ID=CN90,Description="Copy number allele: 90 copies">
##ALT=<ID=CN91,Description="Copy number allele: 91 copies">
##ALT=<ID=CN92,Description="Copy number allele: 92 copies">
##ALT=<ID=CN93,Description="Copy number allele: 93 copies">
##ALT=<ID=CN94,Description="Copy number allele: 94 copies">
##ALT=<ID=CN95,Description="Copy number allele: 95 copies">
##ALT=<ID=CN96,Description="Copy number allele: 96 copies">
##ALT=<ID=CN97,Description="Copy number allele: 97 copies">
##ALT=<ID=CN98,Description="Copy number allele: 98 copies">
##ALT=<ID=CN99,Description="Copy number allele: 99 copies">
##ALT=<ID=CN100,Description="Copy number allele: 100 copies">
##ALT=<ID=CN101,Description="Copy number allele: 101 copies">
##ALT=<ID=CN102,Description="Copy number allele: 102 copies">
##ALT=<ID=CN103,Description="Copy number allele: 103 copies">
##ALT=<ID=CN104,Description="Copy number allele: 104 copies">
##ALT=<ID=CN105,Description="Copy number allele: 105 copies">
##ALT=<ID=CN106,Description="Copy number allele: 106 copies">
##ALT=<ID=CN107,Description="Copy number allele: 107 copies">
##ALT=<ID=CN108,Description="Copy number allele: 108 copies">
##ALT=<ID=CN109,Description="Copy number allele: 109 copies">
##ALT=<ID=CN110,Description="Copy number allele: 110 copies">
##ALT=<ID=CN111,Description="Copy number allele: 111 copies">
##ALT=<ID=CN112,Description="Copy number allele: 112 copies">
##ALT=<ID=CN113,Description="Copy number allele: 113 copies">
##ALT=<ID=CN114,Description="Copy number allele: 114 copies">
##ALT=<ID=CN115,Description="Copy number allele: 115 copies">
##ALT=<ID=CN116,Description="Copy number allele: 116 copies">
##ALT=<ID=CN117,Description="Copy number allele: 117 copies">
##ALT=<ID=CN118,Description="Copy number allele: 118 copies">
##ALT=<ID=CN119,Description="Copy number allele: 119 copies">
##ALT=<ID=CN120,Description="Copy number allele: 120 copies">
##ALT=<ID=CN121,Description="Copy number allele: 121 copies">
##ALT=<ID=CN122,Description="Copy number allele: 122 copies">
##ALT=<ID=CN123,Description="Copy number allele: 123 copies">
##ALT=<ID=CN124,Description="Copy number allele: 124 copies">
##INFO=<ID=CIEND,Number=2,Type=Integer,Description="Confidence interval around END for imprecise variants">
##INFO=<ID=CIPOS,Number=2,Type=Integer,Description="Confidence interval around POS for imprecise variants">
##INFO=<ID=CS,Number=1,Type=String,Description="Source call set.">
##INFO=<ID=END,Number=1,Type=Integer,Description="End coordinate of this variant">
##INFO=<ID=IMPRECISE,Number=0,Type=Flag,Description="Imprecise structural variation">
##INFO=<ID=MC,Number=.,Type=String,Description="Merged calls.">
##INFO=<ID=MEINFO,Number=4,Type=String,Description="Mobile element info of the form NAME,START,END<POLARITY; If there is only 5' OR 3' support for this call, will be NULL NULL for START and END">
##INFO=<ID=MEND,Number=1,Type=Integer,Description="Mitochondrial end coordinate of inserted sequence">
##INFO=<ID=MLEN,Number=1,Type=Integer,Description="Estimated length of mitochondrial insert">
##INFO=<ID=MSTART,Number=1,Type=Integer,Description="Mitochondrial start coordinate of inserted sequence">
##INFO=<ID=SVLEN,Number=.,Type=Integer,Description="SV length. It is only calculated for structural variation MEIs. For other types of SVs; one may calculate the SV length by INFO:END-START+1, or by finding the difference between lengthes of REF and ALT alleles">
##INFO=<ID=SVTYPE,Number=1,Type=String,Description="Type of structural variant">
##INFO=<ID=TSD,Number=1,Type=String,Description="Precise Target Site Duplication for bases, if unknown, value will be NULL">
##INFO=<ID=AC,Number=A,Type=Integer,Description="Total number of alternate alleles in called genotypes">
##INFO=<ID=AF,Number=A,Type=Float,Description="Estimated allele frequency in the range (0,1)">
##INFO=<ID=NS,Number=1,Type=Integer,Description="Number of samples with data">
##INFO=<ID=AN,Number=1,Type=Integer,Description="Total number of alleles in called genotypes">
##INFO=<ID=EAS_AF,Number=A,Type=Float,Description="Allele frequency in the EAS populations calculated from AC and AN, in the range (0,1)">
##INFO=<ID=EUR_AF,Number=A,Type=Float,Description="Allele frequency in the EUR populations calculated from AC and AN, in the range (0,1)">
##INFO=<ID=AFR_AF,Number=A,Type=Float,Description="Allele frequency in the AFR populations calculated from AC and AN, in the range (0,1)">
##INFO=<ID=AMR_AF,Number=A,Type=Float,Description="Allele frequency in the AMR populations calculated from AC and AN, in the range (0,1)">
##INFO=<ID=SAS_AF,Number=A,Type=Float,Description="Allele frequency in the SAS populations calculated from AC and AN, in the range (0,1)">
##INFO=<ID=DP,Number=1,Type=Integer,Description="Total read depth; only low coverage data were counted towards the DP, exome data were not used">
##INFO=<ID=AA,Number=1,Type=String,Description="Ancestral Allele. Format: AA|REF|ALT|IndelType. AA: Ancestral allele, REF:Reference Allele, ALT:Alternate Allele, IndelType:Type of Indel (REF, ALT and IndelType are only defined for indels)">
##INFO=<ID=VT,Number=.,Type=String,Description="indicates what type of variant the line represents">
##INFO=<ID=EX_TARGET,Number=0,Type=Flag,Description="indicates whether a variant is within the exon pull down target boundaries">
##INFO=<ID=MULTI_ALLELIC,Number=0,Type=Flag,Description="indicates whether a site is multi-allelic">
#CHROM	POS	ID	REF	ALT	QUAL	FILTER	INFO
8	524593	rs7016038	C	G	100	PASS	AC=1273;AF=0.254193;AN=5008;NS=2504;DP=19016;EAS_AF=0.3185;AMR_AF=0.2651;AFR_AF=0.2534;EUR_AF=0.1978;SAS_AF=0.2393;AA=G|||;VT=SNP
8	524939	rs1703897	A	C	100	PASS	AC=435;AF=0.086861;AN=5008;NS=2504;DP=19751;EAS_AF=0.0635;AMR_AF=0.0908;AFR_AF=0.0726;EUR_AF=0.1183;SAS_AF=0.0951;AA=A|||;VT=SNP
8	525112	rs1703898	T	C	100	PASS	AC=1286;AF=0.256789;AN=5008;NS=2504;DP=16312;EAS_AF=0.3175;AMR_AF=0.2651;AFR_AF=0.264;EUR_AF=0.1978;SAS_AF=0.2393;AA=T|||;VT=SNP
8	525214	rs1703899	G	T	100	PASS	AC=2893;AF=0.577676;AN=5008;NS=2504;DP=17412;EAS_AF=0.4365;AMR_AF=0.6066;AFR_AF=0.4198;EUR_AF=0.7485;SAS_AF=0.7403;AA=T|||;VT=SNP
8	526546	rs34508054	G	T	100	PASS	AC=3274;AF=0.653754;AN=5008;NS=2504;DP=16431;EAS_AF=0.875;AMR_AF=0.6441;AFR_AF=0.7693;EUR_AF=0.4344;SAS_AF=0.502;AA=T|||;VT=SNP
8	526809	rs11987767	A	G	100	PASS	AC=3019;AF=0.602835;AN=5008;NS=2504;DP=18851;EAS_AF=0.8165;AMR_AF=0.5605;AFR_AF=0.7466;EUR_AF=0.3579;SAS_AF=0.4703;AA=G|||;VT=SNP
8	527220	rs3930083	C	T	100	PASS	AC=1079;AF=0.215455;AN=5008;NS=2504;DP=19731;EAS_AF=0.4812;AMR_AF=0.232;AFR_AF=0.0908;EUR_AF=0.1302;SAS_AF=0.1861;AA=C|||;VT=SNP
8	527618	rs66801056	G	A	100	PASS	AC=942;AF=0.188099;AN=5008;NS=2504;DP=17769;EAS_AF=0.256;AMR_AF=0.1816;AFR_AF=0.2005;EUR_AF=0.1143;SAS_AF=0.182;AA=G|||;VT=SNP
8	527684	rs73177007	G	T	100	PASS	AC=656;AF=0.13099;AN=5008;NS=2504;DP=18246;EAS_AF=0.256;AMR_AF=0.1657;AFR_AF=0.0454;EUR_AF=0.0785;SAS_AF=0.1472;AA=G|||;VT=SNP
8	527738	rs73177008	G	A	100	PASS	AC=1172;AF=0.234026;AN=5008;NS=2504;DP=19070;EAS_AF=0.3244;AMR_AF=0.2637;AFR_AF=0.1672;EUR_AF=0.1978;SAS_AF=0.2474;AA=G|||;VT=SNP
8	528110	rs9694598	T	C	100	PASS	AC=1190;AF=0.23762;AN=5008;NS=2504;DP=17910;EAS_AF=0.3284;AMR_AF=0.2637;AFR_AF=0.1694;EUR_AF=0.1968;SAS_AF=0.2597;AA=T|||;VT=SNP
8	528709	rs1669648	C	T	100	PASS	AC=4627;AF=0.923922;AN=5008;NS=2504;DP=18730;EAS_AF=0.9365;AMR_AF=0.8905;AFR_AF=0.9274;EUR_AF=0.9016;SAS_AF=0.953;AA=T|||;VT=SNP
8	528911	rs13274043	T	A	100	PASS	AC=1413;AF=0.282149;AN=5008;NS=2504;DP=18580;EAS_AF=0.4841;AMR_AF=0.2752;AFR_AF=0.2716;EUR_AF=0.1879;SAS_AF=0.1902;AA=T|||;VT=SNP
8	529167	rs12675534	G	A	100	PASS	AC=1344;AF=0.268371;AN=5008;NS=2504;DP=22134;EAS_AF=0.4841;AMR_AF=0.2752;AFR_AF=0.2194;EUR_AF=0.1879;SAS_AF=0.1902;AA=G|||;VT=SNP
8	529244	rs1703884	T	C	100	PASS	AC=3449;AF=0.688698;AN=5008;NS=2504;DP=21160;EAS_AF=0.877;AMR_AF=0.6844;AFR_AF=0.8389;EUR_AF=0.4891;SAS_AF=0.5;AA=C|||;VT=SNP
8	529380	rs1703885	G	C	100	PASS	AC=3399;AF=0.678714;AN=5008;NS=2504;DP=19552;EAS_AF=0.877;AMR_AF=0.6772;AFR_AF=0.8116;EUR_AF=0.4881;SAS_AF=0.4918;AA=C|||;VT=SNP
8	529599	rs76203569	G	A	100	PASS	AC=332;AF=0.0662939;AN=5008;NS=2504;DP=19638;EAS_AF=0.0635;AMR_AF=0.0937;AFR_AF=0.0696;EUR_AF=0.0835;SAS_AF=0.0276;AA=G|||;VT=SNP
8	529776	rs1669649	C	T	100	PASS	AC=1122;AF=0.224042;AN=5008;NS=2504;DP=22713;EAS_AF=0.3304;AMR_AF=0.2608;AFR_AF=0.1324;EUR_AF=0.1968;SAS_AF=0.2403;AA=C|||;VT=SNP
8	530089	rs2600597	G	T	100	PASS	AC=1147;AF=0.229034;AN=5008;NS=2504;DP=18887;EAS_AF=0.3204;AMR_AF=0.2493;AFR_AF=0.1717;EUR_AF=0.1879;SAS_AF=0.2403;AA=G|||;VT=SNP
8	530599	rs11996383	G	C	100	PASS	AC=724;AF=0.144569;AN=5008;NS=2504;DP=15967;EAS_AF=0.0546;AMR_AF=0.1225;AFR_AF=0.3336;EUR_AF=0.0924;SAS_AF=0.0511;AA=G|||;VT=SNP
8	530672	rs1614352	G	A	100	PASS	AC=1122;AF=0.224042;AN=5008;NS=2504;DP=15299;EAS_AF=0.3274;AMR_AF=0.2608;AFR_AF=0.1354;EUR_AF=0.1958;SAS_AF=0.2403;AA=G|||;VT=SNP
8	530922	rs13261233	G	A	100	PASS	AC=91;AF=0.0181709;AN=5008;NS=2504;DP=12718;EAS_AF=0.002;AMR_AF=0.0231;AFR_AF=0.0015;EUR_AF=0.0547;SAS_AF=0.0164;AA=G|||;VT=SNP
8	531083	rs11136864	A	C	100	PASS	AC=812;AF=0.162141;AN=5008;NS=2504;DP=14372;EAS_AF=0.1151;AMR_AF=0.1686;AFR_AF=0.0847;EUR_AF=0.2326;SAS_AF=0.2382;AA=A|||;VT=SNP
8	531134	rs1617935	G	A	100	PASS	AC=3541;AF=0.707069;AN=5008;NS=2504;DP=15355;EAS_AF=0.9286;AMR_AF=0.7133;AFR_AF=0.6301;EUR_AF=0.6213;SAS_AF=0.6667;AA=A|||;VT=SNP
8	531135	rs1669650	C	T	100	PASS	AC=3541;AF=0.707069;AN=5008;NS=2504;DP=15393;EAS_AF=0.9286;AMR_AF=0.7133;AFR_AF=0.6301;EUR_AF=0.6213;SAS_AF=0.6667;AA=T|||;VT=SNP
8	531421	rs11136866	C	T	100	PASS	AC=2151;AF=0.429513;AN=5008;NS=2504;DP=14901;EAS_AF=0.5982;AMR_AF=0.4409;AFR_AF=0.3041;EUR_AF=0.4205;SAS_AF=0.4264;AA=C|||;VT=SNP
8	531762	rs1669651	C	T	100	PASS	AC=4628;AF=0.924121;AN=5008;NS=2504;DP=18889;EAS_AF=0.9365;AMR_AF=0.8905;AFR_AF=0.9281;EUR_AF=0.9016;SAS_AF=0.953;AA=T|||;VT=SNP
8	531882	rs34345609	A	G	100	PASS	AC=1371;AF=0.273762;AN=5008;NS=2504;DP=18559;EAS_AF=0.499;AMR_AF=0.2767;AFR_AF=0.2224;EUR_AF=0.1889;SAS_AF=0.1963;AA=A|||;VT=SNP
8	532508	rs1703886	T	C	100	PASS	AC=1119;AF=0.223442;AN=5008;NS=2504;DP=14851;EAS_AF=0.3185;AMR_AF=0.2594;AFR_AF=0.1399;EUR_AF=0.1968;SAS_AF=0.2403;AA=T|||;VT=SNP
8	532514	rs13251223	A	G	100	PASS	AC=1434;AF=0.286342;AN=5008;NS=2504;DP=14922;EAS_AF=0.497;AMR_AF=0.2781;AFR_AF=0.2723;EUR_AF=0.1889;SAS_AF=0.1943;AA=A|||;VT=SNP
8	532760	rs13251927	A	C	100	PASS	AC=2386;AF=0.476438;AN=5008;NS=2504;DP=17227;EAS_AF=0.6181;AMR_AF=0.4496;AFR_AF=0.4433;EUR_AF=0.4254;SAS_AF=0.4468;AA=A|||;VT=SNP
8	532872	rs1669652	A	G	100	PASS	AC=3602;AF=0.719249;AN=5008;NS=2504;DP=17827;EAS_AF=0.9296;AMR_AF=0.7118;AFR_AF=0.6596;EUR_AF=0.6233;SAS_AF=0.6871;AA=G|||;VT=SNP
8	533137	rs73177020	A	C	100	PASS	AC=1331;AF=0.265775;AN=5008;NS=2504;DP=17671;EAS_AF=0.3244;AMR_AF=0.268;AFR_AF=0.2874;EUR_AF=0.2008;SAS_AF=0.2413;AA=A|||;VT=SNP
8	533527	rs66690523	G	A	100	PASS	AC=1357;AF=0.270966;AN=5008;NS=2504;DP=14929;EAS_AF=0.499;AMR_AF=0.2767;AFR_AF=0.2148;EUR_AF=0.1879;SAS_AF=0.1933;AA=G|||;VT=SNP
8	533678	rs11136870	C	G	100	PASS	AC=2271;AF=0.453474;AN=5008;NS=2504;DP=12392;EAS_AF=0.6171;AMR_AF=0.4452;AFR_AF=0.3616;EUR_AF=0.4245;SAS_AF=0.4448;AA=C|||;VT=SNP
8	533699	rs11136871	G	T	100	PASS	AC=3558;AF=0.710463;AN=5008;NS=2504;DP=11950;EAS_AF=0.9286;AMR_AF=0.7104;AFR_AF=0.643;EUR_AF=0.6213;SAS_AF=0.6687;AA=T|||;VT=SNP
8	533790	rs34251602	T	C	100	PASS	AC=1440;AF=0.28754;AN=5008;NS=2504;DP=11417;EAS_AF=0.504;AMR_AF=0.2781;AFR_AF=0.2731;EUR_AF=0.1879;SAS_AF=0.1933;AA=N|||;VT=SNP
8	534296	rs189212	C	T	100	PASS	AC=3586;AF=0.716054;AN=5008;NS=2504;DP=21047;EAS_AF=0.9296;AMR_AF=0.7133;AFR_AF=0.6467;EUR_AF=0.6233;SAS_AF=0.6871;AA=C|||;VT=SNP
8	535151	rs34412120	C	A	100	PASS	AC=1348;AF=0.269169;AN=5008;NS=2504;DP=18365;EAS_AF=0.4921;AMR_AF=0.2738;AFR_AF=0.2148;EUR_AF=0.1879;SAS_AF=0.1933;AA=C|||;VT=SNP
8	536190	rs79640194	T	C	100	PASS	AC=1418;AF=0.283147;AN=5008;NS=2504;DP=19900;EAS_AF=0.4911;AMR_AF=0.2752;AFR_AF=0.2655;EUR_AF=0.1889;SAS_AF=0.1953;AA=T|||;VT=SNP
8	537205	rs148145323	G	C	100	PASS	AC=808;AF=0.161342;AN=5008;NS=2504;DP=21055;EAS_AF=0.1042;AMR_AF=0.1614;AFR_AF=0.0877;EUR_AF=0.2286;SAS_AF=0.2505;AA=G|||;VT=SNP
8	537241	rs4735805	G	A	100	PASS	AC=2215;AF=0.442292;AN=5008;NS=2504;DP=20918;EAS_AF=0.6002;AMR_AF=0.4424;AFR_AF=0.3404;EUR_AF=0.4235;SAS_AF=0.4366;AA=G|||;VT=SNP
8	538482	rs4735880	T	C	100	PASS	AC=720;AF=0.14377;AN=5008;NS=2504;DP=15296;EAS_AF=0.1151;AMR_AF=0.1599;AFR_AF=0.0159;EUR_AF=0.2336;SAS_AF=0.2423;AA=T|||;VT=SNP
8	538909	rs36125964	G	A	100	PASS	AC=838;AF=0.167332;AN=5008;NS=2504;DP=20615;EAS_AF=0.1151;AMR_AF=0.1671;AFR_AF=0.0885;EUR_AF=0.2346;SAS_AF=0.2587;AA=G|||;VT=SNP
8	538919	rs7012829	T	C	100	PASS	AC=1344;AF=0.268371;AN=5008;NS=2504;DP=20979;EAS_AF=0.4891;AMR_AF=0.2723;AFR_AF=0.2126;EUR_AF=0.1889;SAS_AF=0.1953;AA=T|||;VT=SNP
8	539321	rs57843860	C	T	100	PASS	AC=1255;AF=0.250599;AN=5008;NS=2504;DP=21994;EAS_AF=0.3135;AMR_AF=0.2695;AFR_AF=0.2345;EUR_AF=0.2078;SAS_AF=0.2382;AA=C|||;VT=SNP
8	539324	rs7013481	T	G	100	PASS	AC=2294;AF=0.458067;AN=5008;NS=2504;DP=22021;EAS_AF=0.6141;AMR_AF=0.4438;AFR_AF=0.3744;EUR_AF=0.4254;SAS_AF=0.454;AA=T|||;VT=SNP
8	539755	rs60769820	C	T	100	PASS	AC=471;AF=0.0940495;AN=5008;NS=2504;DP=18908;EAS_AF=0.0595;AMR_AF=0.0951;AFR_AF=0.0923;EUR_AF=0.1302;SAS_AF=0.0941;AA=C|||;VT=SNP
8	539765	rs61282872	G	A	100	PASS	AC=268;AF=0.0535144;AN=5008;NS=2504;DP=18864;EAS_AF=0.0665;AMR_AF=0.0908;AFR_AF=0.0174;EUR_AF=0.0805;SAS_AF=0.0348;AA=G|||;VT=SNP
8	540077	rs4735882	C	G	100	PASS	AC=829;AF=0.165535;AN=5008;NS=2504;DP=20233;EAS_AF=0.1151;AMR_AF=0.1628;AFR_AF=0.0885;EUR_AF=0.2316;SAS_AF=0.2556;AA=C|||;VT=SNP
8	540201	rs2335874	A	C	100	PASS	AC=3652;AF=0.729233;AN=5008;NS=2504;DP=20284;EAS_AF=0.9256;AMR_AF=0.7075;AFR_AF=0.7088;EUR_AF=0.6193;SAS_AF=0.683;AA=C|||;VT=SNP
8	540650	rs896526	T	C	100	PASS	AC=3592;AF=0.717252;AN=5008;NS=2504;DP=19070;EAS_AF=0.9256;AMR_AF=0.7046;AFR_AF=0.6649;EUR_AF=0.6183;SAS_AF=0.684;AA=C|||;VT=SNP
8	540756	rs73177024	G	A	100	PASS	AC=1121;AF=0.223842;AN=5008;NS=2504;DP=18158;EAS_AF=0.3125;AMR_AF=0.2651;AFR_AF=0.1611;EUR_AF=0.1819;SAS_AF=0.2311;AA=G|||;VT=SNP
8	541111	rs1669684	C	T	100	PASS	AC=1222;AF=0.24401;AN=5008;NS=2504;DP=19084;EAS_AF=0.3115;AMR_AF=0.268;AFR_AF=0.2352;EUR_AF=0.1829;SAS_AF=0.2321;AA=C|||;VT=SNP
8	541216	rs896527	G	A	100	PASS	AC=3590;AF=0.716853;AN=5008;NS=2504;DP=17524;EAS_AF=0.9266;AMR_AF=0.7046;AFR_AF=0.6626;EUR_AF=0.6183;SAS_AF=0.684;AA=A|||;VT=SNP
8	541228	rs896528	A	G	100	PASS	AC=3594;AF=0.717652;AN=5008;NS=2504;DP=17833;EAS_AF=0.9276;AMR_AF=0.7046;AFR_AF=0.6649;EUR_AF=0.6183;SAS_AF=0.684;AA=G|||;VT=SNP
8	541475	rs34401170	T	G	100	PASS	AC=1438;AF=0.287141;AN=5008;NS=2504;DP=19867;EAS_AF=0.499;AMR_AF=0.268;AFR_AF=0.2685;EUR_AF=0.2018;SAS_AF=0.1953;AA=T|||;VT=SNP
8	541569	rs11777175	G	C	100	PASS	AC=2418;AF=0.482827;AN=5008;NS=2504;DP=17888;EAS_AF=0.6151;AMR_AF=0.4395;AFR_AF=0.4637;EUR_AF=0.4354;SAS_AF=0.4519;AA=G|||;VT=SNP
8	541617	rs896529	C	T	100	PASS	AC=1088;AF=0.217252;AN=5008;NS=2504;DP=17678;EAS_AF=0.3115;AMR_AF=0.2651;AFR_AF=0.1362;EUR_AF=0.1819;SAS_AF=0.2321;AA=C|||;VT=SNP
8	541912	rs11777271	G	C	100	PASS	AC=792;AF=0.158147;AN=5008;NS=2504;DP=20617;EAS_AF=0.1091;AMR_AF=0.1513;AFR_AF=0.0832;EUR_AF=0.2247;SAS_AF=0.2464;AA=G|||;VT=SNP
8	541960	rs1669687	G	C	100	PASS	AC=2026;AF=0.404553;AN=5008;NS=2504;DP=18917;EAS_AF=0.4256;AMR_AF=0.4222;AFR_AF=0.3116;EUR_AF=0.4135;SAS_AF=0.4867;AA=G|||;VT=SNP
8	542050	rs1669688	C	A	100	PASS	AC=3591;AF=0.717053;AN=5008;NS=2504;DP=17969;EAS_AF=0.9266;AMR_AF=0.7061;AFR_AF=0.6626;EUR_AF=0.6183;SAS_AF=0.684;AA=A|||;VT=SNP
8	542788	rs1703960	C	G	100	PASS	AC=2166;AF=0.432508;AN=5008;NS=2504;DP=15457;EAS_AF=0.4345;AMR_AF=0.4164;AFR_AF=0.4629;EUR_AF=0.3588;SAS_AF=0.4765;AA=C|||;VT=SNP
8	542904	rs1703959	A	G	100	PASS	AC=1209;AF=0.241414;AN=5008;NS=2504;DP=13533;EAS_AF=0.3065;AMR_AF=0.2695;AFR_AF=0.2595;EUR_AF=0.163;SAS_AF=0.2106;AA=A|||;VT=SNP
8	543412	rs1703954	T	G	100	PASS	AC=4667;AF=0.931909;AN=5008;NS=2504;DP=12718;EAS_AF=0.9365;AMR_AF=0.902;AFR_AF=0.9304;EUR_AF=0.9324;SAS_AF=0.9499;AA=-|||;VT=SNP
8	543885	rs4735884	A	G	100	PASS	AC=3436;AF=0.686102;AN=5008;NS=2504;DP=18039;EAS_AF=0.9246;AMR_AF=0.7061;AFR_AF=0.5408;EUR_AF=0.6262;SAS_AF=0.684;AA=-|||;VT=SNP
8	544618	rs931965	T	A	100	PASS	AC=2481;AF=0.495407;AN=5008;NS=2504;DP=17200;EAS_AF=0.8115;AMR_AF=0.5303;AFR_AF=0.354;EUR_AF=0.3857;SAS_AF=0.4489;AA=T|||;VT=SNP
8	544821	rs36124594	C	A	100	PASS	AC=1316;AF=0.26278;AN=5008;NS=2504;DP=17969;EAS_AF=0.4901;AMR_AF=0.2003;AFR_AF=0.2118;EUR_AF=0.2048;SAS_AF=0.2014;AA=C|||;VT=SNP
8	546302	rs4735885	G	A	100	PASS	AC=1314;AF=0.26238;AN=5008;NS=2504;DP=19713;EAS_AF=0.4841;AMR_AF=0.2017;AFR_AF=0.2141;EUR_AF=0.2048;SAS_AF=0.2014;AA=g|||;VT=SNP
8	546487	rs35639704	A	G	100	PASS	AC=1146;AF=0.228834;AN=5008;NS=2504;DP=19290;EAS_AF=0.1141;AMR_AF=0.1916;AFR_AF=0.323;EUR_AF=0.2455;SAS_AF=0.229;AA=G|||;VT=SNP
8	547123	rs7001254	T	A	100	PASS	AC=1028;AF=0.205272;AN=5008;NS=2504;DP=17643;EAS_AF=0.1131;AMR_AF=0.1859;AFR_AF=0.2504;EUR_AF=0.2445;SAS_AF=0.2127;AA=A|||;VT=SNP
8	547144	rs6558980	A	G	100	PASS	AC=1072;AF=0.214058;AN=5008;NS=2504;DP=17250;EAS_AF=0.1141;AMR_AF=0.1888;AFR_AF=0.2799;EUR_AF=0.2445;SAS_AF=0.2147;AA=A|||;VT=SNP
8	547507	rs732425	T	A	100	PASS	AC=838;AF=0.167332;AN=5008;NS=2504;DP=15576;EAS_AF=0.3145;AMR_AF=0.2421;AFR_AF=0.0946;EUR_AF=0.0636;SAS_AF=0.1677;AA=T|||;VT=SNP
8	547754	rs34974196	T	G	100	PASS	AC=1340;AF=0.267572;AN=5008;NS=2504;DP=19788;EAS_AF=0.5238;AMR_AF=0.2075;AFR_AF=0.1959;EUR_AF=0.2048;SAS_AF=0.2076;AA=T|||;VT=SNP
8	547899	rs732424	T	G	100	PASS	AC=1233;AF=0.246206;AN=5008;NS=2504;DP=17594;EAS_AF=0.1131;AMR_AF=0.1902;AFR_AF=0.3926;EUR_AF=0.2435;SAS_AF=0.228;AA=T|||;VT=SNP
8	548308	rs906894	A	G	100	PASS	AC=2385;AF=0.476238;AN=5008;NS=2504;DP=16692;EAS_AF=0.4107;AMR_AF=0.5144;AFR_AF=0.5522;EUR_AF=0.4165;SAS_AF=0.4755;AA=G|||;VT=SNP
8	548320	rs906893	G	A	100	PASS	AC=495;AF=0.0988419;AN=5008;NS=2504;DP=16417;EAS_AF=0.0873;AMR_AF=0.0836;AFR_AF=0.1127;EUR_AF=0.1143;SAS_AF=0.0869;AA=g|||;VT=SNP
8	548357	rs77839477	G	T	100	PASS	AC=301;AF=0.0601038;AN=5008;NS=2504;DP=17182;EAS_AF=0.0615;AMR_AF=0.0865;AFR_AF=0.0726;EUR_AF=0.0487;SAS_AF=0.0348;AA=G|||;VT=SNP
8	548856	rs4735886	C	T	100	PASS	AC=1023;AF=0.204273;AN=5008;NS=2504;DP=16934;EAS_AF=0.1131;AMR_AF=0.1744;AFR_AF=0.2534;EUR_AF=0.2316;SAS_AF=0.2249;AA=C|||;VT=SNP
8	549222	rs13254700	G	C	100	PASS	AC=2024;AF=0.404153;AN=5008;NS=2504;DP=17542;EAS_AF=0.5764;AMR_AF=0.3329;AFR_AF=0.5265;EUR_AF=0.2714;SAS_AF=0.2485;AA=C|||;VT=SNP
8	549488	rs4735887	C	G	100	PASS	AC=943;AF=0.188299;AN=5008;NS=2504;DP=19243;EAS_AF=0.1131;AMR_AF=0.1715;AFR_AF=0.1944;EUR_AF=0.2316;SAS_AF=0.2249;AA=G|||;VT=SNP
8	549716	rs17065159	G	A	100	PASS	AC=295;AF=0.0589058;AN=5008;NS=2504;DP=18978;EAS_AF=0.0615;AMR_AF=0.085;AFR_AF=0.0688;EUR_AF=0.0487;SAS_AF=0.0348;AA=G|||;VT=SNP
8	549870	rs876412	T	C	100	PASS	AC=1336;AF=0.266773;AN=5008;NS=2504;DP=21651;EAS_AF=0.5248;AMR_AF=0.1945;AFR_AF=0.2247;EUR_AF=0.1839;SAS_AF=0.1943;AA=T|||;VT=SNP
8	549908	rs906892	A	G	100	PASS	AC=1154;AF=0.230431;AN=5008;NS=2504;DP=22276;EAS_AF=0.3036;AMR_AF=0.3271;AFR_AF=0.1649;EUR_AF=0.1541;SAS_AF=0.2536;AA=A|||;VT=SNP
8	550303	rs17065162	C	T	100	PASS	AC=296;AF=0.0591054;AN=5008;NS=2504;DP=22603;EAS_AF=0.0615;AMR_AF=0.085;AFR_AF=0.0696;EUR_AF=0.0487;SAS_AF=0.0348;AA=C|||;VT=SNP
8	550330	rs12678485	G	T	100	PASS	AC=1316;AF=0.26278;AN=5008;NS=2504;DP=21387;EAS_AF=0.5179;AMR_AF=0.1974;AFR_AF=0.2148;EUR_AF=0.1839;SAS_AF=0.1922;AA=G|||;VT=SNP
8	550534	rs56273323	C	T	100	PASS	AC=742;AF=0.148163;AN=5008;NS=2504;DP=20447;EAS_AF=0.0089;AMR_AF=0.1542;AFR_AF=0.0696;EUR_AF=0.3161;SAS_AF=0.2209;AA=T|||;VT=SNP
8	550603	rs60720358	C	A	100	PASS	AC=296;AF=0.0591054;AN=5008;NS=2504;DP=21215;EAS_AF=0.0615;AMR_AF=0.085;AFR_AF=0.0696;EUR_AF=0.0487;SAS_AF=0.0348;AA=C|||;VT=SNP
8	551467	rs62483927	C	T	100	PASS	AC=464;AF=0.0926518;AN=5008;NS=2504;DP=19616;EAS_AF=0.0615;AMR_AF=0.121;AFR_AF=0.1528;EUR_AF=0.0696;SAS_AF=0.047;AA=C|||;VT=SNP
8	551687	rs17813827	G	T	100	PASS	AC=1820;AF=0.363419;AN=5008;NS=2504;DP=17188;EAS_AF=0.5714;AMR_AF=0.3112;AFR_AF=0.4183;EUR_AF=0.2425;SAS_AF=0.2362;AA=G|||;VT=SNP
8	554678	rs9644288	C	G	100	PASS	AC=3137;AF=0.626398;AN=5008;NS=2504;DP=19343;EAS_AF=0.872;AMR_AF=0.6599;AFR_AF=0.6619;EUR_AF=0.4493;SAS_AF=0.4836;AA=G|||;VT=SNP
8	554715	rs9644289	G	C	100	PASS	AC=1169;AF=0.233427;AN=5008;NS=2504;DP=19358;EAS_AF=0.3075;AMR_AF=0.3242;AFR_AF=0.1778;EUR_AF=0.166;SAS_AF=0.2372;AA=G|||;VT=SNP
8	554931	rs66875819	T	C	100	PASS	AC=1377;AF=0.27496;AN=5008;NS=2504;DP=16223;EAS_AF=0.5238;AMR_AF=0.2161;AFR_AF=0.2262;EUR_AF=0.2018;SAS_AF=0.2014;AA=T|||;VT=SNP
8	555236	rs79164650	T	C	100	PASS	AC=1243;AF=0.248203;AN=5008;NS=2504;DP=18903;EAS_AF=0.3065;AMR_AF=0.3271;AFR_AF=0.2413;EUR_AF=0.168;SAS_AF=0.2239;AA=T|||;VT=SNP
8	556160	rs12675399	C	T	100	PASS	AC=2002;AF=0.39976;AN=5008;NS=2504;DP=18743;EAS_AF=0.5675;AMR_AF=0.3314;AFR_AF=0.5061;EUR_AF=0.2833;SAS_AF=0.2515;AA=T|||;VT=SNP
8	557079	rs1703904	A	T	100	PASS	AC=3217;AF=0.642372;AN=5008;NS=2504;DP=4314;EAS_AF=0.8542;AMR_AF=0.6599;AFR_AF=0.7405;EUR_AF=0.4513;SAS_AF=0.4755;AA=T|||;VT=SNP
8	557126	rs7014189	C	T	100	PASS	AC=1343;AF=0.268171;AN=5008;NS=2504;DP=12099;EAS_AF=0.5119;AMR_AF=0.2118;AFR_AF=0.2148;EUR_AF=0.2008;SAS_AF=0.1984;AA=C|||;VT=SNP
8	557196	rs7014338	C	T	100	PASS	AC=1352;AF=0.269968;AN=5008;NS=2504;DP=17446;EAS_AF=0.5129;AMR_AF=0.2118;AFR_AF=0.2209;EUR_AF=0.2008;SAS_AF=0.1984;AA=C|||;VT=SNP
8	558232	rs7834487	G	A	100	PASS	AC=306;AF=0.0611022;AN=5008;NS=2504;DP=18133;EAS_AF=0.0635;AMR_AF=0.0764;AFR_AF=0.0726;EUR_AF=0.0557;SAS_AF=0.0378;AA=g|||;VT=SNP
8	558379	rs336436	G	A	100	PASS	AC=1284;AF=0.25639;AN=5008;NS=2504;DP=15944;EAS_AF=0.2718;AMR_AF=0.3213;AFR_AF=0.3207;EUR_AF=0.163;SAS_AF=0.2035;AA=G|||;VT=SNP
8	559049	rs34937699	G	A	100	PASS	AC=1141;AF=0.227835;AN=5008;NS=2504;DP=18657;EAS_AF=0.5119;AMR_AF=0.2017;AFR_AF=0.0666;EUR_AF=0.1998;SAS_AF=0.2004;AA=g|||;VT=SNP
8	559071	rs11136912	A	G	100	PASS	AC=911;AF=0.181909;AN=5008;NS=2504;DP=18868;EAS_AF=0.1151;AMR_AF=0.2176;AFR_AF=0.0499;EUR_AF=0.2942;SAS_AF=0.2883;AA=A|||;VT=SNP
8	559324	rs11989172	C	G	100	PASS	AC=1486;AF=0.296725;AN=5008;NS=2504;DP=14525;EAS_AF=0.5179;AMR_AF=0.2219;AFR_AF=0.3101;EUR_AF=0.2038;SAS_AF=0.1994;AA=G|||;VT=SNP
8	559463	rs170865	G	A	100	PASS	AC=3303;AF=0.659545;AN=5008;NS=2504;DP=15403;EAS_AF=0.875;AMR_AF=0.6354;AFR_AF=0.8442;EUR_AF=0.4254;SAS_AF=0.4458;AA=A|||;VT=SNP
8	559566	rs189214	T	C	100	PASS	AC=1433;AF=0.286142;AN=5008;NS=2504;DP=17568;EAS_AF=0.3552;AMR_AF=0.3977;AFR_AF=0.2549;EUR_AF=0.2207;SAS_AF=0.2454;AA=T|||;VT=SNP
8	559719	rs1703948	G	A	100	PASS	AC=1428;AF=0.285144;AN=5008;NS=2504;DP=17433;EAS_AF=0.3552;AMR_AF=0.3919;AFR_AF=0.2557;EUR_AF=0.2187;SAS_AF=0.2454;AA=G|||;VT=SNP
8	560322	rs17065186	G	A	100	PASS	AC=334;AF=0.0666933;AN=5008;NS=2504;DP=17460;EAS_AF=0.0496;AMR_AF=0.0692;AFR_AF=0.1203;EUR_AF=0.0457;SAS_AF=0.0317;AA=G|||;VT=SNP
8	560373	rs17065187	A	T	100	PASS	AC=305;AF=0.0609026;AN=5008;NS=2504;DP=18073;EAS_AF=0.0575;AMR_AF=0.0778;AFR_AF=0.0764;EUR_AF=0.0567;SAS_AF=0.0358;AA=A|||;VT=SNP
8	560776	rs11136913	G	C	100	PASS	AC=764;AF=0.152556;AN=5008;NS=2504;DP=18210;EAS_AF=0.1151;AMR_AF=0.1671;AFR_AF=0.0151;EUR_AF=0.2555;SAS_AF=0.2607;AA=G|||;VT=SNP
8	561545	rs336434	C	G	100	PASS	AC=3016;AF=0.602236;AN=5008;NS=2504;DP=14315;EAS_AF=0.878;AMR_AF=0.621;AFR_AF=0.6241;EUR_AF=0.4235;SAS_AF=0.4591;AA=C|||;VT=SNP
8	562014	rs12682350	G	C	100	PASS	AC=1781;AF=0.355631;AN=5008;NS=2504;DP=18592;EAS_AF=0.5188;AMR_AF=0.2651;AFR_AF=0.4841;EUR_AF=0.2237;SAS_AF=0.2137;AA=G|||;VT=SNP
8	562256	rs9650523	G	T	100	PASS	AC=760;AF=0.151757;AN=5008;NS=2504;DP=16948;EAS_AF=0.1131;AMR_AF=0.1671;AFR_AF=0.0151;EUR_AF=0.2535;SAS_AF=0.2607;AA=G|||;VT=SNP
8	562257	rs9650524	A	T	100	PASS	AC=759;AF=0.151558;AN=5008;NS=2504;DP=17006;EAS_AF=0.1131;AMR_AF=0.1657;AFR_AF=0.0151;EUR_AF=0.2535;SAS_AF=0.2607;AA=A|||;VT=SNP
8	562320	rs4735808	T	G	100	PASS	AC=2622;AF=0.523562;AN=5008;NS=2504;DP=18724;EAS_AF=0.6885;AMR_AF=0.4856;AFR_AF=0.4342;EUR_AF=0.5209;SAS_AF=0.5041;AA=T|||;VT=SNP
8	562629	rs1669703	A	T	100	PASS	AC=2719;AF=0.542931;AN=5008;NS=2504;DP=17668;EAS_AF=0.4712;AMR_AF=0.6182;AFR_AF=0.6006;EUR_AF=0.5;SAS_AF=0.5297;AA=A|||;VT=SNP
8	563371	rs3736436	T	G	100	PASS	AC=1865;AF=0.372404;AN=5008;NS=2504;DP=16866;EAS_AF=0.5853;AMR_AF=0.3372;AFR_AF=0.3858;EUR_AF=0.2803;SAS_AF=0.2546;AA=T|||;VT=SNP
8	563459	rs3736435	A	G	100	PASS	AC=1549;AF=0.309305;AN=5008;NS=2504;DP=18066;EAS_AF=0.5208;AMR_AF=0.2291;AFR_AF=0.3472;EUR_AF=0.2038;SAS_AF=0.2055;AA=A|||;VT=SNP
8	563664	rs10503148	C	T	100	PASS	AC=282;AF=0.0563099;AN=5008;NS=2504;DP=17866;EAS_AF=0.0575;AMR_AF=0.0749;AFR_AF=0.0613;EUR_AF=0.0567;SAS_AF=0.0348;AA=c|||;VT=SNP
8	564883	rs906888	C	A	100	PASS	AC=1132;AF=0.226038;AN=5008;NS=2504;DP=21016;EAS_AF=0.2986;AMR_AF=0.3112;AFR_AF=0.1717;EUR_AF=0.165;SAS_AF=0.227;AA=C|||;VT=SNP
8	565219	rs76308159	C	G	100	PASS	AC=369;AF=0.0736821;AN=5008;NS=2504;DP=22390;EAS_AF=0.0565;AMR_AF=0.0778;AFR_AF=0.0537;EUR_AF=0.1163;SAS_AF=0.0716;AA=c|||;VT=SNP
8	565232	rs1669694	C	G	100	PASS	AC=2712;AF=0.541534;AN=5008;NS=2504;DP=22143;EAS_AF=0.4722;AMR_AF=0.6225;AFR_AF=0.5802;EUR_AF=0.507;SAS_AF=0.5389;AA=c|||;VT=SNP
8	565639	rs6994245	T	C	100	PASS	AC=940;AF=0.1877;AN=5008;NS=2504;DP=21322;EAS_AF=0.1141;AMR_AF=0.1859;AFR_AF=0.1384;EUR_AF=0.2555;SAS_AF=0.2618;AA=t|||;VT=SNP
8	565959	rs11781454	T	C	100	PASS	AC=1159;AF=0.23143;AN=5008;NS=2504;DP=18243;EAS_AF=0.3036;AMR_AF=0.3156;AFR_AF=0.1967;EUR_AF=0.1501;SAS_AF=0.228;AA=T|||;VT=SNP
8	566083	rs12678091	C	T	100	PASS	AC=1341;AF=0.267772;AN=5008;NS=2504;DP=18153;EAS_AF=0.506;AMR_AF=0.219;AFR_AF=0.2315;EUR_AF=0.1998;SAS_AF=0.1759;AA=C|||;VT=SNP
8	566207	rs17666538	T	C	100	PASS	AC=225;AF=0.0449281;AN=5008;NS=2504;DP=18807;EAS_AF=0.0585;AMR_AF=0.0749;AFR_AF=0.0038;EUR_AF=0.0726;SAS_AF=0.0368;AA=T|||;VT=SNP
8	566349	rs73177050	G	A	100	PASS	AC=1127;AF=0.22504;AN=5008;NS=2504;DP=14938;EAS_AF=0.3056;AMR_AF=0.317;AFR_AF=0.1672;EUR_AF=0.1531;SAS_AF=0.229;AA=G|||;VT=SNP
8	566375	rs17739184	C	T	100	PASS	AC=3310;AF=0.660942;AN=5008;NS=2504;DP=13775;EAS_AF=0.8671;AMR_AF=0.6657;AFR_AF=0.8207;EUR_AF=0.4453;SAS_AF=0.4509;AA=C|||;VT=SNP
8	566660	rs35578938	C	T	100	PASS	AC=798;AF=0.159345;AN=5008;NS=2504;DP=14127;EAS_AF=0.1339;AMR_AF=0.17;AFR_AF=0.0174;EUR_AF=0.2555;SAS_AF=0.271;AA=C|||;VT=SNP
8	567199	rs11778241	G	A	100	PASS	AC=3274;AF=0.653754;AN=5008;NS=2504;DP=18171;EAS_AF=0.877;AMR_AF=0.6628;AFR_AF=0.7814;EUR_AF=0.4453;SAS_AF=0.4591;AA=G|||;VT=SNP
8	567346	rs11781021	C	A	100	PASS	AC=1168;AF=0.233227;AN=5008;NS=2504;DP=21190;EAS_AF=0.3095;AMR_AF=0.317;AFR_AF=0.1921;EUR_AF=0.1511;SAS_AF=0.2352;AA=C|||;VT=SNP
8	567450	rs11781048	C	G	100	PASS	AC=3333;AF=0.665535;AN=5008;NS=2504;DP=24388;EAS_AF=0.875;AMR_AF=0.6686;AFR_AF=0.8215;EUR_AF=0.4463;SAS_AF=0.4622;AA=C|||;VT=SNP
8	567740	rs1703893	G	A	100	PASS	AC=3094;AF=0.617812;AN=5008;NS=2504;DP=27830;EAS_AF=0.8115;AMR_AF=0.5922;AFR_AF=0.8132;EUR_AF=0.3728;SAS_AF=0.4243;AA=A|||;VT=SNP
8	567793	rs1669653	A	C	100	PASS	AC=1116;AF=0.222843;AN=5008;NS=2504;DP=28530;EAS_AF=0.3115;AMR_AF=0.3156;AFR_AF=0.1483;EUR_AF=0.1531;SAS_AF=0.2382;AA=A|||;VT=SNP
8	567893	rs1669654	G	A	100	PASS	AC=1153;AF=0.230232;AN=5008;NS=2504;DP=27998;EAS_AF=0.3115;AMR_AF=0.317;AFR_AF=0.18;EUR_AF=0.1511;SAS_AF=0.2342;AA=G|||;VT=SNP
8	567976	rs1669655	G	A	100	PASS	AC=1151;AF=0.229832;AN=5008;NS=2504;DP=27646;EAS_AF=0.3125;AMR_AF=0.317;AFR_AF=0.1778;EUR_AF=0.1511;SAS_AF=0.2342;AA=G|||;VT=SNP
8	568019	rs4735888	G	T	100	PASS	AC=1476;AF=0.294728;AN=5008;NS=2504;DP=28860;EAS_AF=0.1746;AMR_AF=0.2968;AFR_AF=0.3321;EUR_AF=0.3439;SAS_AF=0.316;AA=G|||;VT=SNP
8	568189	rs1669656	T	C	100	PASS	AC=1158;AF=0.23123;AN=5008;NS=2504;DP=27472;EAS_AF=0.3194;AMR_AF=0.317;AFR_AF=0.1785;EUR_AF=0.1501;SAS_AF=0.2342;AA=T|||;VT=SNP
8	568529	rs35116770	C	T	100	PASS	AC=1490;AF=0.297524;AN=5008;NS=2504;DP=23401;EAS_AF=0.4921;AMR_AF=0.2248;AFR_AF=0.3517;EUR_AF=0.1978;SAS_AF=0.1779;AA=C|||;VT=SNP
8	568610	rs36000893	T	C	100	PASS	AC=3321;AF=0.663139;AN=5008;NS=2504;DP=21847;EAS_AF=0.873;AMR_AF=0.6657;AFR_AF=0.8215;EUR_AF=0.4423;SAS_AF=0.4581;AA=C|||;VT=SNP
8	568759	rs13262177	C	A	100	PASS	AC=3337;AF=0.666334;AN=5008;NS=2504;DP=19888;EAS_AF=0.873;AMR_AF=0.6758;AFR_AF=0.8313;EUR_AF=0.4453;SAS_AF=0.4509;AA=A|||;VT=SNP
8	569309	rs57338560	G	A	100	PASS	AC=1084;AF=0.216454;AN=5008;NS=2504;DP=14297;EAS_AF=0.3185;AMR_AF=0.3084;AFR_AF=0.1467;EUR_AF=0.1372;SAS_AF=0.2219;AA=G|||;VT=SNP
8	569399	rs59020607	A	G	100	PASS	AC=1099;AF=0.219449;AN=5008;NS=2504;DP=15255;EAS_AF=0.3185;AMR_AF=0.3084;AFR_AF=0.1483;EUR_AF=0.1461;SAS_AF=0.226;AA=A|||;VT=SNP
8	569457	rs4735889	C	T	100	PASS	AC=3061;AF=0.611222;AN=5008;NS=2504;DP=14408;EAS_AF=0.8115;AMR_AF=0.5865;AFR_AF=0.8116;EUR_AF=0.3718;SAS_AF=0.3978;AA=T|||;VT=SNP
8	569870	rs7818044	A	G	100	PASS	AC=1191;AF=0.237819;AN=5008;NS=2504;DP=16096;EAS_AF=0.1776;AMR_AF=0.2608;AFR_AF=0.1362;EUR_AF=0.33;SAS_AF=0.3262;AA=A|||;VT=SNP
8	570361	rs9792123	T	C	100	PASS	AC=1362;AF=0.271965;AN=5008;NS=2504;DP=17007;EAS_AF=0.4841;AMR_AF=0.2147;AFR_AF=0.2693;EUR_AF=0.1938;SAS_AF=0.1779;AA=T|||;VT=SNP
8	570463	rs336419	C	A	100	PASS	AC=879;AF=0.175519;AN=5008;NS=2504;DP=15440;EAS_AF=0.2718;AMR_AF=0.2565;AFR_AF=0.1445;EUR_AF=0.0795;SAS_AF=0.1595;AA=C|||;VT=SNP
8	570580	rs336420	C	T	100	PASS	AC=4035;AF=0.805711;AN=5008;NS=2504;DP=15510;EAS_AF=0.9345;AMR_AF=0.7853;AFR_AF=0.9539;EUR_AF=0.6292;SAS_AF=0.6687;AA=T|||;VT=SNP
8	570648	rs336421	T	C	100	PASS	AC=4031;AF=0.804912;AN=5008;NS=2504;DP=17494;EAS_AF=0.9345;AMR_AF=0.7853;AFR_AF=0.9516;EUR_AF=0.6282;SAS_AF=0.6687;AA=t|||;VT=SNP
8	570669	rs9792387	A	G	100	PASS	AC=1627;AF=0.32488;AN=5008;NS=2504;DP=17632;EAS_AF=0.4841;AMR_AF=0.2579;AFR_AF=0.4198;EUR_AF=0.2177;SAS_AF=0.1902;AA=A|||;VT=SNP
8	570779	rs6992909	T	C	100	PASS	AC=1178;AF=0.235224;AN=5008;NS=2504;DP=18482;EAS_AF=0.1776;AMR_AF=0.2579;AFR_AF=0.1331;EUR_AF=0.331;SAS_AF=0.318;AA=T|||;VT=SNP
8	570989	rs336422	G	A	100	PASS	AC=4019;AF=0.802516;AN=5008;NS=2504;DP=18601;EAS_AF=0.9345;AMR_AF=0.7839;AFR_AF=0.9448;EUR_AF=0.6272;SAS_AF=0.6677;AA=A|||;VT=SNP
8	571272	rs336423	G	C	100	PASS	AC=881;AF=0.175919;AN=5008;NS=2504;DP=12987;EAS_AF=0.2718;AMR_AF=0.2565;AFR_AF=0.1452;EUR_AF=0.0795;SAS_AF=0.1605;AA=G|||;VT=SNP
8	571319	rs12545282	C	T	100	PASS	AC=1162;AF=0.232029;AN=5008;NS=2504;DP=12339;EAS_AF=0.1736;AMR_AF=0.255;AFR_AF=0.1324;EUR_AF=0.3241;SAS_AF=0.316;AA=C|||;VT=SNP
8	571448	rs336424	A	T	100	PASS	AC=1395;AF=0.278554;AN=5008;NS=2504;DP=12455;EAS_AF=0.2728;AMR_AF=0.3098;AFR_AF=0.4766;EUR_AF=0.1044;SAS_AF=0.1738;AA=A|||;VT=SNP
8	571479	rs57896286	T	C	100	PASS	AC=223;AF=0.0445288;AN=5008;NS=2504;DP=10612;EAS_AF=0.0575;AMR_AF=0.0778;AFR_AF=0.0038;EUR_AF=0.0746;SAS_AF=0.0317;AA=T|||;VT=SNP
8	571611	rs336425	T	G	100	PASS	AC=906;AF=0.180911;AN=5008;NS=2504;DP=12863;EAS_AF=0.2738;AMR_AF=0.2637;AFR_AF=0.152;EUR_AF=0.0795;SAS_AF=0.1697;AA=T|||;VT=SNP
8	572292	rs13255189	G	A	100	PASS	AC=1361;AF=0.271765;AN=5008;NS=2504;DP=17282;EAS_AF=0.4851;AMR_AF=0.2118;AFR_AF=0.2723;EUR_AF=0.1918;SAS_AF=0.1759;AA=G|||;VT=SNP
8	572628	rs336426	A	G	100	PASS	AC=990;AF=0.197684;AN=5008;NS=2504;DP=15637;EAS_AF=0.2748;AMR_AF=0.2622;AFR_AF=0.2209;EUR_AF=0.0805;SAS_AF=0.1616;AA=G|||;VT=SNP
8	573615	rs61242368	T	A	100	PASS	AC=1854;AF=0.370208;AN=5008;NS=2504;DP=17339;EAS_AF=0.4881;AMR_AF=0.2666;AFR_AF=0.5855;EUR_AF=0.2167;SAS_AF=0.1892;AA=T|||;VT=SNP
8	573646	rs12716634	G	A	100	PASS	AC=920;AF=0.183706;AN=5008;NS=2504;DP=17248;EAS_AF=0.1151;AMR_AF=0.1715;AFR_AF=0.1256;EUR_AF=0.2425;SAS_AF=0.2812;AA=G|||;VT=SNP
8	574131	rs57255985	C	T	100	PASS	AC=219;AF=0.04373;AN=5008;NS=2504;DP=20787;EAS_AF=0.0546;AMR_AF=0.0778;AFR_AF=0.0038;EUR_AF=0.0736;SAS_AF=0.0317;AA=C|||;VT=SNP
8	574178	rs2167547	C	T	100	PASS	AC=831;AF=0.165935;AN=5008;NS=2504;DP=20256;EAS_AF=0.2718;AMR_AF=0.255;AFR_AF=0.1089;EUR_AF=0.0795;SAS_AF=0.1595;AA=C|||;VT=SNP
8	574317	rs34366638	G	C	100	PASS	AC=1364;AF=0.272364;AN=5008;NS=2504;DP=21159;EAS_AF=0.4881;AMR_AF=0.2161;AFR_AF=0.2693;EUR_AF=0.1918;SAS_AF=0.1769;AA=G|||;VT=SNP
8	574639	rs28752272	A	G	100	PASS	AC=782;AF=0.15615;AN=5008;NS=2504;DP=15565;EAS_AF=0.1141;AMR_AF=0.1643;AFR_AF=0.0151;EUR_AF=0.2515;SAS_AF=0.2863;AA=A|||;VT=SNP
8	574653	rs28789781	G	C	100	PASS	AC=783;AF=0.15635;AN=5008;NS=2504;DP=15510;EAS_AF=0.1151;AMR_AF=0.1643;AFR_AF=0.0151;EUR_AF=0.2515;SAS_AF=0.2863;AA=G|||;VT=SNP
8	574691	rs11782786	C	T	100	PASS	AC=830;AF=0.165735;AN=5008;NS=2504;DP=14148;EAS_AF=0.2718;AMR_AF=0.2536;AFR_AF=0.1089;EUR_AF=0.0795;SAS_AF=0.1595;AA=c|||;VT=SNP
8	574710	rs11785056	T	A	100	PASS	AC=838;AF=0.167332;AN=5008;NS=2504;DP=12606;EAS_AF=0.2748;AMR_AF=0.2536;AFR_AF=0.112;EUR_AF=0.0795;SAS_AF=0.1605;AA=T|||;VT=SNP
8	574754	rs34879583	T	C	100	PASS	AC=1547;AF=0.308906;AN=5008;NS=2504;DP=13707;EAS_AF=0.497;AMR_AF=0.2248;AFR_AF=0.3941;EUR_AF=0.1938;SAS_AF=0.1779;AA=T|||;VT=SNP
8	574907	rs336428	T	C	100	PASS	AC=882;AF=0.176118;AN=5008;NS=2504;DP=13445;EAS_AF=0.2718;AMR_AF=0.2565;AFR_AF=0.1467;EUR_AF=0.0795;SAS_AF=0.1595;AA=T|||;VT=SNP
8	575241	rs62486183	C	T	100	PASS	AC=978;AF=0.195288;AN=5008;NS=2504;DP=19818;EAS_AF=0.2728;AMR_AF=0.2911;AFR_AF=0.1732;EUR_AF=0.1034;SAS_AF=0.1718;AA=C|||;VT=SNP
8	575935	rs79693921	C	G	100	PASS	AC=692;AF=0.138179;AN=5008;NS=2504;DP=18821;EAS_AF=0.2728;AMR_AF=0.2349;AFR_AF=0.0439;EUR_AF=0.0527;SAS_AF=0.1462;AA=C|||;VT=SNP
8	576078	rs76620930	C	G	100	PASS	AC=403;AF=0.0804712;AN=5008;NS=2504;DP=19016;EAS_AF=0.1935;AMR_AF=0.1571;AFR_AF=0.0038;EUR_AF=0.0388;SAS_AF=0.0562;AA=C|||;VT=SNP
8	576209	rs336430	C	T	100	PASS	AC=998;AF=0.199281;AN=5008;NS=2504;DP=17243;EAS_AF=0.2748;AMR_AF=0.2939;AFR_AF=0.1793;EUR_AF=0.1083;SAS_AF=0.1748;AA=T|||;VT=SNP
8	576223	rs79790039	G	T	100	PASS	AC=180;AF=0.0359425;AN=5008;NS=2504;DP=17359;EAS_AF=0.0327;AMR_AF=0.0692;AFR_AF=0.0023;EUR_AF=0.0139;SAS_AF=0.0838;AA=G|||;VT=SNP
8	576304	rs4735890	C	A	100	PASS	AC=884;AF=0.176518;AN=5008;NS=2504;DP=16573;EAS_AF=0.1131;AMR_AF=0.1931;AFR_AF=0.0605;EUR_AF=0.2734;SAS_AF=0.2873;AA=A|||;VT=SNP
8	576324	rs336431	T	C	100	PASS	AC=1795;AF=0.358427;AN=5008;NS=2504;DP=16411;EAS_AF=0.3899;AMR_AF=0.4625;AFR_AF=0.2035;EUR_AF=0.3588;SAS_AF=0.4611;AA=C|||;VT=SNP
8	576419	rs4735891	G	A	100	PASS	AC=777;AF=0.155152;AN=5008;NS=2504;DP=17607;EAS_AF=0.1141;AMR_AF=0.1614;AFR_AF=0.0151;EUR_AF=0.2495;SAS_AF=0.2853;AA=G|||;VT=SNP
8	576430	rs62486186	G	C	100	PASS	AC=1435;AF=0.286542;AN=5008;NS=2504;DP=17580;EAS_AF=0.2788;AMR_AF=0.3199;AFR_AF=0.4909;EUR_AF=0.1113;SAS_AF=0.1748;AA=C|||;VT=SNP
8	576809	rs336432	T	C	100	PASS	AC=1823;AF=0.364018;AN=5008;NS=2504;DP=20720;EAS_AF=0.4137;AMR_AF=0.4625;AFR_AF=0.2035;EUR_AF=0.3608;SAS_AF=0.4632;AA=C|||;VT=SNP
8	577101	rs336433	A	G	100	PASS	AC=3840;AF=0.766773;AN=5008;NS=2504;DP=20192;EAS_AF=0.8403;AMR_AF=0.745;AFR_AF=0.9523;EUR_AF=0.5616;SAS_AF=0.6667;AA=G|||;VT=SNP
8	577249	rs12547464	G	C	100	PASS	AC=888;AF=0.177316;AN=5008;NS=2504;DP=22060;EAS_AF=0.1131;AMR_AF=0.1945;AFR_AF=0.053;EUR_AF=0.2714;SAS_AF=0.3027;AA=G|||;VT=SNP
8	577423	rs35017864	C	A	100	PASS	AC=1458;AF=0.291134;AN=5008;NS=2504;DP=21177;EAS_AF=0.38;AMR_AF=0.1916;AFR_AF=0.4849;EUR_AF=0.1302;SAS_AF=0.1738;AA=A|||;VT=SNP
8	578228	rs35204160	G	C	100	PASS	AC=1141;AF=0.227835;AN=5008;NS=2504;DP=16884;EAS_AF=0.381;AMR_AF=0.1801;AFR_AF=0.2496;EUR_AF=0.1272;SAS_AF=0.1779;AA=G|||;VT=SNP
8	578363	rs1703917	G	T	100	PASS	AC=2328;AF=0.464856;AN=5008;NS=2504;DP=19292;EAS_AF=0.4554;AMR_AF=0.5418;AFR_AF=0.4372;EUR_AF=0.4245;SAS_AF=0.499;AA=G|||;VT=SNP
8	578742	rs12115088	C	T	100	PASS	AC=2336;AF=0.466454;AN=5008;NS=2504;DP=19322;EAS_AF=0.5357;AMR_AF=0.4135;AFR_AF=0.4085;EUR_AF=0.498;SAS_AF=0.4785;AA=C|||;VT=SNP
8	581089	rs79177890	C	T	100	PASS	AC=674;AF=0.134585;AN=5008;NS=2504;DP=23286;EAS_AF=0.2976;AMR_AF=0.2291;AFR_AF=0.0257;EUR_AF=0.0437;SAS_AF=0.1401;AA=C|||;VT=SNP
8	581272	rs1703872	G	A	100	PASS	AC=1058;AF=0.211262;AN=5008;NS=2504;DP=19215;EAS_AF=0.3442;AMR_AF=0.268;AFR_AF=0.208;EUR_AF=0.0855;SAS_AF=0.1677;AA=G|||;VT=SNP
8	581467	rs66516008	C	A	100	PASS	AC=1416;AF=0.282748;AN=5008;NS=2504;DP=15906;EAS_AF=0.4742;AMR_AF=0.1916;AFR_AF=0.3812;EUR_AF=0.1282;SAS_AF=0.1759;AA=C|||;VT=SNP
8	582272	rs1703963	T	C	100	PASS	AC=1151;AF=0.229832;AN=5008;NS=2504;DP=15843;EAS_AF=0.3442;AMR_AF=0.2738;AFR_AF=0.2753;EUR_AF=0.0855;SAS_AF=0.1677;AA=T|||;VT=SNP
8	582548	rs4735809	G	C	100	PASS	AC=832;AF=0.166134;AN=5008;NS=2504;DP=17633;EAS_AF=0.0585;AMR_AF=0.1628;AFR_AF=0.1089;EUR_AF=0.2445;SAS_AF=0.2761;AA=G|||;VT=SNP
8	582577	rs13282859	T	C	100	PASS	AC=739;AF=0.147564;AN=5008;NS=2504;DP=17636;EAS_AF=0.0585;AMR_AF=0.1599;AFR_AF=0.0401;EUR_AF=0.2445;SAS_AF=0.2761;AA=T|||;VT=SNP
8	582881	rs12056854	C	T	100	PASS	AC=985;AF=0.196685;AN=5008;NS=2504;DP=18122;EAS_AF=0.3403;AMR_AF=0.268;AFR_AF=0.1558;EUR_AF=0.0855;SAS_AF=0.1677;AA=C|||;VT=SNP
8	582915	rs1046060	C	T	100	PASS	AC=3639;AF=0.726637;AN=5008;NS=2504;DP=18670;EAS_AF=0.881;AMR_AF=0.6614;AFR_AF=0.9002;EUR_AF=0.4811;SAS_AF=0.6319;AA=t|||;VT=SNP
8	583130	rs6559031	T	A	100	PASS	AC=934;AF=0.186502;AN=5008;NS=2504;DP=14679;EAS_AF=0.0585;AMR_AF=0.1657;AFR_AF=0.1815;EUR_AF=0.2475;SAS_AF=0.2771;AA=C|||;VT=SNP
8	583187	rs12547918	G	A	100	PASS	AC=834;AF=0.166534;AN=5008;NS=2504;DP=15493;EAS_AF=0.0585;AMR_AF=0.1614;AFR_AF=0.1104;EUR_AF=0.2445;SAS_AF=0.2771;AA=G|||;VT=SNP
8	583248	rs12549884	C	T	100	PASS	AC=823;AF=0.164337;AN=5008;NS=2504;DP=17924;EAS_AF=0.0615;AMR_AF=0.1628;AFR_AF=0.0991;EUR_AF=0.2455;SAS_AF=0.2761;AA=C|||;VT=SNP
8	583650	rs34116671	G	C	100	PASS	AC=853;AF=0.170327;AN=5008;NS=2504;DP=19841;EAS_AF=0.0595;AMR_AF=0.1671;AFR_AF=0.112;EUR_AF=0.2525;SAS_AF=0.2812;AA=G|||;VT=SNP
8	584598	rs1703929	T	C	100	PASS	AC=2547;AF=0.508586;AN=5008;NS=2504;DP=15829;EAS_AF=0.4603;AMR_AF=0.5576;AFR_AF=0.6067;EUR_AF=0.4264;SAS_AF=0.4755;AA=t|||;VT=SNP
8	584601	rs1703930	G	A	100	PASS	AC=2545;AF=0.508187;AN=5008;NS=2504;DP=15637;EAS_AF=0.4613;AMR_AF=0.5576;AFR_AF=0.6067;EUR_AF=0.4254;SAS_AF=0.4734;AA=A|||;VT=SNP
8	584642	rs233695	G	A	100	PASS	AC=2618;AF=0.522764;AN=5008;NS=2504;DP=12618;EAS_AF=0.4593;AMR_AF=0.5605;AFR_AF=0.6498;EUR_AF=0.4264;SAS_AF=0.4888;AA=A|||;VT=SNP
8	585027	rs61122136	G	C	100	PASS	AC=302;AF=0.0603035;AN=5008;NS=2504;DP=14246;EAS_AF=0.0565;AMR_AF=0.0793;AFR_AF=0.0658;EUR_AF=0.0726;SAS_AF=0.0307;AA=A|||;VT=SNP
8	585060	rs11136940	C	A	100	PASS	AC=876;AF=0.17492;AN=5008;NS=2504;DP=14217;EAS_AF=0.0516;AMR_AF=0.1628;AFR_AF=0.1483;EUR_AF=0.2416;SAS_AF=0.2781;AA=C|||;VT=SNP
8	585267	rs186768	G	A	100	PASS	AC=1684;AF=0.336262;AN=5008;NS=2504;DP=17934;EAS_AF=0.4067;AMR_AF=0.3963;AFR_AF=0.4629;EUR_AF=0.1829;SAS_AF=0.2076;AA=G|||;VT=SNP
8	585293	rs73177064	C	G	100	PASS	AC=294;AF=0.0587061;AN=5008;NS=2504;DP=17420;EAS_AF=0.0565;AMR_AF=0.0793;AFR_AF=0.0598;EUR_AF=0.0726;SAS_AF=0.0307;AA=C|||;VT=SNP
8	585443	rs336416	A	T	100	PASS	AC=1653;AF=0.330072;AN=5008;NS=2504;DP=15805;EAS_AF=0.4048;AMR_AF=0.3905;AFR_AF=0.4395;EUR_AF=0.1849;SAS_AF=0.2117;AA=T|||;VT=SNP
8	585488	rs336417	T	C	100	PASS	AC=1604;AF=0.320288;AN=5008;NS=2504;DP=16101;EAS_AF=0.4058;AMR_AF=0.3674;AFR_AF=0.4418;EUR_AF=0.161;SAS_AF=0.1984;AA=C|||;VT=SNP
8	585702	rs35544426	A	G	100	PASS	AC=887;AF=0.177117;AN=5008;NS=2504;DP=17426;EAS_AF=0.0546;AMR_AF=0.1686;AFR_AF=0.1505;EUR_AF=0.2425;SAS_AF=0.2781;AA=A|||;VT=SNP
8	585730	rs34983919	T	G	100	PASS	AC=1011;AF=0.201877;AN=5008;NS=2504;DP=17525;EAS_AF=0.0526;AMR_AF=0.1744;AFR_AF=0.2405;EUR_AF=0.2455;SAS_AF=0.2781;AA=G|||;VT=SNP
8	585737	rs34162131	C	A	100	PASS	AC=880;AF=0.175719;AN=5008;NS=2504;DP=17501;EAS_AF=0.0516;AMR_AF=0.1686;AFR_AF=0.1475;EUR_AF=0.2425;SAS_AF=0.2781;AA=C|||;VT=SNP
8	585750	rs73177066	C	T	100	PASS	AC=294;AF=0.0587061;AN=5008;NS=2504;DP=17003;EAS_AF=0.0565;AMR_AF=0.0793;AFR_AF=0.0598;EUR_AF=0.0726;SAS_AF=0.0307;AA=C|||;VT=SNP
8	585869	rs35170578	A	G	100	PASS	AC=1076;AF=0.214856;AN=5008;NS=2504;DP=18780;EAS_AF=0.0526;AMR_AF=0.1787;AFR_AF=0.2874;EUR_AF=0.2455;SAS_AF=0.2781;AA=G|||;VT=SNP
8	586951	rs12542241	C	T	100	PASS	AC=887;AF=0.177117;AN=5008;NS=2504;DP=21669;EAS_AF=0.0516;AMR_AF=0.17;AFR_AF=0.1513;EUR_AF=0.2425;SAS_AF=0.2791;AA=C|||;VT=SNP
8	587113	rs89975	C	T	100	PASS	AC=1139;AF=0.227436;AN=5008;NS=2504;DP=20111;EAS_AF=0.3373;AMR_AF=0.2767;AFR_AF=0.2731;EUR_AF=0.0855;SAS_AF=0.1636;AA=C|||;VT=SNP
8	587474	rs336418	A	G	100	PASS	AC=2121;AF=0.423522;AN=5008;NS=2504;DP=19003;EAS_AF=0.3899;AMR_AF=0.4755;AFR_AF=0.4493;EUR_AF=0.3539;SAS_AF=0.4581;AA=G|||;VT=SNP
8	587493	rs1703931	G	A	100	PASS	AC=1137;AF=0.227037;AN=5008;NS=2504;DP=18402;EAS_AF=0.3373;AMR_AF=0.2767;AFR_AF=0.2708;EUR_AF=0.0855;SAS_AF=0.1646;AA=G|||;VT=SNP
8	587498	rs1669669	C	G	100	PASS	AC=2533;AF=0.505791;AN=5008;NS=2504;DP=18421;EAS_AF=0.4444;AMR_AF=0.5634;AFR_AF=0.6051;EUR_AF=0.4264;SAS_AF=0.4755;AA=G|||;VT=SNP
8	587540	rs12682612	G	C	100	PASS	AC=1341;AF=0.267772;AN=5008;NS=2504;DP=18157;EAS_AF=0.501;AMR_AF=0.1801;AFR_AF=0.3132;EUR_AF=0.1203;SAS_AF=0.18;AA=G|||;VT=SNP
8	587808	rs59631161	G	T	100	PASS	AC=344;AF=0.0686901;AN=5008;NS=2504;DP=17519;EAS_AF=0.0546;AMR_AF=0.0836;AFR_AF=0.0968;EUR_AF=0.0726;SAS_AF=0.0307;AA=G|||;VT=SNP
8	587933	rs61064968	T	C	100	PASS	AC=353;AF=0.0704872;AN=5008;NS=2504;DP=17769;EAS_AF=0.0625;AMR_AF=0.0836;AFR_AF=0.0976;EUR_AF=0.0726;SAS_AF=0.0307;AA=T|||;VT=SNP
8	588072	rs17065199	A	T	100	PASS	AC=1510;AF=0.301518;AN=5008;NS=2504;DP=19029;EAS_AF=0.3919;AMR_AF=0.3631;AFR_AF=0.3873;EUR_AF=0.1581;SAS_AF=0.1963;AA=A|||;VT=SNP
8	588332	rs4735893	T	G	100	PASS	AC=3942;AF=0.787141;AN=5008;NS=2504;DP=19047;EAS_AF=0.9454;AMR_AF=0.7435;AFR_AF=0.9622;EUR_AF=0.5477;SAS_AF=0.6646;AA=G|||;VT=SNP
8	588596	rs13272355	T	C	100	PASS	AC=969;AF=0.19349;AN=5008;NS=2504;DP=21722;EAS_AF=0.0526;AMR_AF=0.1744;AFR_AF=0.2065;EUR_AF=0.2445;SAS_AF=0.2822;AA=T|||;VT=SNP
8	588613	rs11774807	G	A	100	PASS	AC=2015;AF=0.402356;AN=5008;NS=2504;DP=22304;EAS_AF=0.3819;AMR_AF=0.4467;AFR_AF=0.4183;EUR_AF=0.328;SAS_AF=0.4468;AA=G|||;VT=SNP
8	588796	rs11778883	A	C	100	PASS	AC=2548;AF=0.508786;AN=5008;NS=2504;DP=19293;EAS_AF=0.4454;AMR_AF=0.5634;AFR_AF=0.6044;EUR_AF=0.4264;SAS_AF=0.4908;AA=C|||;VT=SNP
8	588861	rs59183076	G	A	100	PASS	AC=941;AF=0.187899;AN=5008;NS=2504;DP=16896;EAS_AF=0.0526;AMR_AF=0.1686;AFR_AF=0.1921;EUR_AF=0.2425;SAS_AF=0.2791;AA=G|||;VT=SNP
8	588869	rs59704017	G	A	100	PASS	AC=1499;AF=0.299321;AN=5008;NS=2504;DP=16996;EAS_AF=0.1131;AMR_AF=0.2896;AFR_AF=0.4009;EUR_AF=0.336;SAS_AF=0.3231;AA=A|||;VT=SNP
8	588892	rs58759002	G	A	100	PASS	AC=2320;AF=0.463259;AN=5008;NS=2504;DP=16866;EAS_AF=0.4415;AMR_AF=0.5245;AFR_AF=0.4887;EUR_AF=0.3956;SAS_AF=0.4775;AA=G|||;VT=SNP
8	588932	rs62486207	G	T	100	PASS	AC=432;AF=0.086262;AN=5008;NS=2504;DP=17770;EAS_AF=0.0605;AMR_AF=0.1124;AFR_AF=0.118;EUR_AF=0.0934;SAS_AF=0.044;AA=G|||;VT=SNP
8	589066	rs62486208	G	A	100	PASS	AC=414;AF=0.0826677;AN=5008;NS=2504;DP=19219;EAS_AF=0.0575;AMR_AF=0.1095;AFR_AF=0.1188;EUR_AF=0.0845;SAS_AF=0.0389;AA=G|||;VT=SNP
8	589157	rs62486234	G	T	100	PASS	AC=450;AF=0.0898562;AN=5008;NS=2504;DP=16964;EAS_AF=0.0615;AMR_AF=0.1124;AFR_AF=0.1278;EUR_AF=0.0974;SAS_AF=0.044;AA=T|||;VT=SNP
8	589312	rs11775671	G	A	100	PASS	AC=2102;AF=0.419728;AN=5008;NS=2504;DP=18582;EAS_AF=0.3859;AMR_AF=0.451;AFR_AF=0.4773;EUR_AF=0.33;SAS_AF=0.4468;AA=G|||;VT=SNP
8	589588	rs11775746	G	A	100	PASS	AC=2100;AF=0.419329;AN=5008;NS=2504;DP=16416;EAS_AF=0.3859;AMR_AF=0.451;AFR_AF=0.4758;EUR_AF=0.33;SAS_AF=0.4468;AA=G|||;VT=SNP
8	589892	rs17739274	C	T	100	PASS	AC=2542;AF=0.507588;AN=5008;NS=2504;DP=14463;EAS_AF=0.4464;AMR_AF=0.562;AFR_AF=0.6006;EUR_AF=0.4264;SAS_AF=0.4898;AA=T|||;VT=SNP
8	589906	rs28521223	C	A	100	PASS	AC=656;AF=0.13099;AN=5008;NS=2504;DP=16520;EAS_AF=0.0456;AMR_AF=0.1571;AFR_AF=0.0159;EUR_AF=0.2266;SAS_AF=0.2577;AA=C|||;VT=SNP
8	590542	rs3735926	G	A	100	PASS	AC=833;AF=0.166334;AN=5008;NS=2504;DP=19731;EAS_AF=0.0476;AMR_AF=0.1599;AFR_AF=0.1339;EUR_AF=0.2356;SAS_AF=0.2658;AA=G|||;VT=SNP
8	590816	rs906891	C	T	100	PASS	AC=2102;AF=0.419728;AN=5008;NS=2504;DP=19306;EAS_AF=0.3849;AMR_AF=0.4496;AFR_AF=0.4766;EUR_AF=0.331;SAS_AF=0.4489;AA=T|||;VT=SNP
8	590861	rs1703887	T	C	100	PASS	AC=2109;AF=0.421126;AN=5008;NS=2504;DP=19053;EAS_AF=0.3879;AMR_AF=0.4539;AFR_AF=0.4773;EUR_AF=0.331;SAS_AF=0.4489;AA=C|||;VT=SNP
8	591052	rs752899	T	C	100	PASS	AC=1337;AF=0.266973;AN=5008;NS=2504;DP=15488;EAS_AF=0.499;AMR_AF=0.1801;AFR_AF=0.3147;EUR_AF=0.1203;SAS_AF=0.1759;AA=t|||;VT=SNP
8	591149	rs1669711	T	C	100	PASS	AC=2109;AF=0.421126;AN=5008;NS=2504;DP=15845;EAS_AF=0.3859;AMR_AF=0.4539;AFR_AF=0.4773;EUR_AF=0.332;SAS_AF=0.4499;AA=T|||;VT=SNP
8	591324	rs12549844	G	C	100	PASS	AC=884;AF=0.176518;AN=5008;NS=2504;DP=17062;EAS_AF=0.0506;AMR_AF=0.1671;AFR_AF=0.1483;EUR_AF=0.2435;SAS_AF=0.2822;AA=G|||;VT=SNP
8	591461	rs2335875	C	T	100	PASS	AC=2413;AF=0.481829;AN=5008;NS=2504;DP=15828;EAS_AF=0.5506;AMR_AF=0.4265;AFR_AF=0.3956;EUR_AF=0.5577;SAS_AF=0.4888;AA=C|||;VT=SNP
8	591462	rs2335876	A	G	100	PASS	AC=2457;AF=0.490615;AN=5008;NS=2504;DP=15855;EAS_AF=0.5526;AMR_AF=0.4308;AFR_AF=0.4251;EUR_AF=0.5577;SAS_AF=0.4888;AA=A|||;VT=SNP
8	591476	rs1669712	C	T	100	PASS	AC=2110;AF=0.421326;AN=5008;NS=2504;DP=16068;EAS_AF=0.3849;AMR_AF=0.451;AFR_AF=0.4781;EUR_AF=0.333;SAS_AF=0.4519;AA=C|||;VT=SNP
8	591653	rs906889	T	C	100	PASS	AC=2196;AF=0.438498;AN=5008;NS=2504;DP=15011;EAS_AF=0.3859;AMR_AF=0.4827;AFR_AF=0.5;EUR_AF=0.3559;SAS_AF=0.4632;AA=C|||;VT=SNP
8	591873	rs906890	G	A	100	PASS	AC=1175;AF=0.234625;AN=5008;NS=2504;DP=17020;EAS_AF=0.3006;AMR_AF=0.2695;AFR_AF=0.3313;EUR_AF=0.0835;SAS_AF=0.1667;AA=G|||;VT=SNP
8	592019	rs6987713	G	C	100	PASS	AC=2417;AF=0.482628;AN=5008;NS=2504;DP=16779;EAS_AF=0.5556;AMR_AF=0.4236;AFR_AF=0.3956;EUR_AF=0.5537;SAS_AF=0.4939;AA=G|||;VT=SNP
8	592260	rs13439095	A	G	100	PASS	AC=883;AF=0.176318;AN=5008;NS=2504;DP=17012;EAS_AF=0.0506;AMR_AF=0.17;AFR_AF=0.1467;EUR_AF=0.2445;SAS_AF=0.2802;AA=A|||;VT=SNP
8	592274	rs1979174	C	A	100	PASS	AC=4582;AF=0.914936;AN=5008;NS=2504;DP=16384;EAS_AF=0.9216;AMR_AF=0.9035;AFR_AF=0.8941;EUR_AF=0.9066;SAS_AF=0.953;AA=A|||;VT=SNP
8	592457	rs1979175	G	A	100	PASS	AC=2506;AF=0.500399;AN=5008;NS=2504;DP=14028;EAS_AF=0.5437;AMR_AF=0.4496;AFR_AF=0.4297;EUR_AF=0.5785;SAS_AF=0.5072;AA=G|||;VT=SNP
8	592876	rs1979176	C	T	100	PASS	AC=2401;AF=0.479433;AN=5008;NS=2504;DP=15963;EAS_AF=0.5417;AMR_AF=0.4193;AFR_AF=0.3964;EUR_AF=0.5547;SAS_AF=0.4928;AA=C|||;VT=SNP
8	593041	rs3735933	G	A	100	PASS	AC=2485;AF=0.496206;AN=5008;NS=2504;DP=16351;EAS_AF=0.5417;AMR_AF=0.4481;AFR_AF=0.4145;EUR_AF=0.5805;SAS_AF=0.5072;AA=G|||;VT=SNP
8	593245	rs9987240	C	T	100	PASS	AC=962;AF=0.192093;AN=5008;NS=2504;DP=16181;EAS_AF=0.0496;AMR_AF=0.1744;AFR_AF=0.2027;EUR_AF=0.2465;SAS_AF=0.2812;AA=c|||;VT=SNP
8	593434	rs1669714	T	C	100	PASS	AC=2120;AF=0.423323;AN=5008;NS=2504;DP=14578;EAS_AF=0.3968;AMR_AF=0.4539;AFR_AF=0.4788;EUR_AF=0.332;SAS_AF=0.4479;AA=C|||;VT=SNP
8	593641	rs1669715	T	C	100	PASS	AC=4612;AF=0.920927;AN=5008;NS=2504;DP=15307;EAS_AF=0.9385;AMR_AF=0.9035;AFR_AF=0.8986;EUR_AF=0.9125;SAS_AF=0.954;AA=C|||;VT=SNP
8	593707	rs1669716	C	T	100	PASS	AC=4524;AF=0.903355;AN=5008;NS=2504;DP=14123;EAS_AF=0.9385;AMR_AF=0.8732;AFR_AF=0.8759;EUR_AF=0.8887;SAS_AF=0.9407;AA=T|||;VT=SNP
8	593902	rs7013340	C	G	100	PASS	AC=2405;AF=0.480232;AN=5008;NS=2504;DP=16318;EAS_AF=0.5526;AMR_AF=0.4251;AFR_AF=0.3888;EUR_AF=0.5567;SAS_AF=0.4898;AA=C|||;VT=SNP
8	593977	rs1622820	C	T	100	PASS	AC=2117;AF=0.422724;AN=5008;NS=2504;DP=14585;EAS_AF=0.3968;AMR_AF=0.451;AFR_AF=0.4781;EUR_AF=0.332;SAS_AF=0.4479;AA=C|||;VT=SNP
8	594518	rs1669717	G	C	100	PASS	AC=4342;AF=0.867013;AN=5008;NS=2504;DP=7383;EAS_AF=0.8671;AMR_AF=0.853;AFR_AF=0.8782;EUR_AF=0.8171;SAS_AF=0.9131;AA=C|||;VT=SNP
8	594761	rs1703882	C	A	100	PASS	AC=4304;AF=0.859425;AN=5008;NS=2504;DP=6612;EAS_AF=0.8671;AMR_AF=0.8487;AFR_AF=0.854;EUR_AF=0.8141;SAS_AF=0.9131;AA=A|||;VT=SNP
8	595132	rs1703883	G	A	100	PASS	AC=4312;AF=0.861022;AN=5008;NS=2504;DP=5870;EAS_AF=0.8671;AMR_AF=0.8487;AFR_AF=0.8601;EUR_AF=0.8141;SAS_AF=0.9131;AA=G|||;VT=SNP
8	595235	rs1669718	T	A	100	PASS	AC=4330;AF=0.864617;AN=5008;NS=2504;DP=5388;EAS_AF=0.8661;AMR_AF=0.8516;AFR_AF=0.8782;EUR_AF=0.8101;SAS_AF=0.91;AA=A|||;VT=SNP
8	596978	rs11991053	C	A	100	PASS	AC=4297;AF=0.858027;AN=5008;NS=2504;DP=7283;EAS_AF=0.8601;AMR_AF=0.8487;AFR_AF=0.8593;EUR_AF=0.8101;SAS_AF=0.91;AA=A|||;VT=SNP
8	597127	rs11780921	C	T	100	PASS	AC=3562;AF=0.711262;AN=5008;NS=2504;DP=6711;EAS_AF=0.8571;AMR_AF=0.8084;AFR_AF=0.3313;EUR_AF=0.8042;SAS_AF=0.91;AA=C|||;VT=SNP
8	597487	rs4593520	C	G	100	PASS	AC=4305;AF=0.859625;AN=5008;NS=2504;DP=6986;EAS_AF=0.9246;AMR_AF=0.83;AFR_AF=0.9312;EUR_AF=0.7207;SAS_AF=0.8599;AA=G|||;VT=SNP
8	598391	rs6559040	C	T	100	PASS	AC=4320;AF=0.86262;AN=5008;NS=2504;DP=6089;EAS_AF=0.881;AMR_AF=0.8487;AFR_AF=0.8593;EUR_AF=0.8101;SAS_AF=0.9121;AA=C|||;VT=SNP
8	598697	rs1703945	C	T	100	PASS	AC=4321;AF=0.862819;AN=5008;NS=2504;DP=5931;EAS_AF=0.881;AMR_AF=0.8487;AFR_AF=0.8601;EUR_AF=0.8101;SAS_AF=0.9121;AA=C|||;VT=SNP
8	599694	rs1703938	G	A	100	PASS	AC=947;AF=0.189097;AN=5008;NS=2504;DP=14991;EAS_AF=0.3165;AMR_AF=0.2666;AFR_AF=0.1467;EUR_AF=0.0855;SAS_AF=0.1667;AA=G|||;VT=SNP
8	599773	rs7013206	C	A	100	PASS	AC=2379;AF=0.47504;AN=5008;NS=2504;DP=15890;EAS_AF=0.5288;AMR_AF=0.4236;AFR_AF=0.388;EUR_AF=0.5517;SAS_AF=0.4949;AA=C|||;VT=SNP
8	600496	rs4735894	C	T	100	PASS	AC=744;AF=0.148562;AN=5008;NS=2504;DP=17407;EAS_AF=0.0556;AMR_AF=0.1643;AFR_AF=0.0582;EUR_AF=0.2406;SAS_AF=0.2607;AA=T|||;VT=SNP
8	600643	rs1703912	A	G	100	PASS	AC=4650;AF=0.928514;AN=5008;NS=2504;DP=17768;EAS_AF=0.9355;AMR_AF=0.9107;AFR_AF=0.9251;EUR_AF=0.9115;SAS_AF=0.956;AA=G|||;VT=SNP
8	600661	rs73531471	A	G	100	PASS	AC=1307;AF=0.260982;AN=5008;NS=2504;DP=18049;EAS_AF=0.4921;AMR_AF=0.1744;AFR_AF=0.2958;EUR_AF=0.1163;SAS_AF=0.1861;AA=A|||;VT=SNP
8	600729	rs4735895	A	G	100	PASS	AC=3113;AF=0.621605;AN=5008;NS=2504;DP=18627;EAS_AF=0.5913;AMR_AF=0.5836;AFR_AF=0.4206;EUR_AF=0.7932;SAS_AF=0.7751;AA=G|||;VT=SNP
8	601035	rs1669721	G	C	100	PASS	AC=4506;AF=0.89976;AN=5008;NS=2504;DP=20564;EAS_AF=0.9365;AMR_AF=0.8761;AFR_AF=0.8631;EUR_AF=0.8857;SAS_AF=0.9427;AA=C|||;VT=SNP
8	601043	rs1703911	G	A	100	PASS	AC=2130;AF=0.425319;AN=5008;NS=2504;DP=20380;EAS_AF=0.3958;AMR_AF=0.4553;AFR_AF=0.4818;EUR_AF=0.331;SAS_AF=0.455;AA=A|||;VT=SNP
8	601226	rs1703910	G	T	100	PASS	AC=2081;AF=0.415535;AN=5008;NS=2504;DP=17905;EAS_AF=0.3651;AMR_AF=0.438;AFR_AF=0.4826;EUR_AF=0.326;SAS_AF=0.453;AA=G|||;VT=SNP
8	601657	rs10087796	A	C	100	PASS	AC=735;AF=0.146765;AN=5008;NS=2504;DP=13300;EAS_AF=0.0486;AMR_AF=0.1643;AFR_AF=0.0401;EUR_AF=0.2445;SAS_AF=0.2791;AA=A|||;VT=SNP
8	601659	rs55793055	C	T	100	PASS	AC=1020;AF=0.203674;AN=5008;NS=2504;DP=13313;EAS_AF=0.0595;AMR_AF=0.2435;AFR_AF=0.0371;EUR_AF=0.4334;SAS_AF=0.3129;AA=C|||;VT=SNP
8	601846	rs7820788	C	T	100	PASS	AC=4653;AF=0.929113;AN=5008;NS=2504;DP=17616;EAS_AF=0.9365;AMR_AF=0.9107;AFR_AF=0.9251;EUR_AF=0.9135;SAS_AF=0.956;AA=c|||;VT=SNP
8	602036	rs1703909	G	A	100	PASS	AC=3717;AF=0.742212;AN=5008;NS=2504;DP=17065;EAS_AF=0.8879;AMR_AF=0.7017;AFR_AF=0.789;EUR_AF=0.6421;SAS_AF=0.6605;AA=G|||;VT=SNP
8	602240	rs67918799	G	A	100	PASS	AC=511;AF=0.102037;AN=5008;NS=2504;DP=19475;EAS_AF=0.0149;AMR_AF=0.1311;AFR_AF=0.0136;EUR_AF=0.2237;SAS_AF=0.1656;AA=G|||;VT=SNP
8	602374	rs1669723	C	A	100	PASS	AC=3751;AF=0.749002;AN=5008;NS=2504;DP=19158;EAS_AF=0.8859;AMR_AF=0.7061;AFR_AF=0.8207;EUR_AF=0.6312;SAS_AF=0.6626;AA=C|||;VT=SNP
8	603117	rs28547427	C	T	100	PASS	AC=2370;AF=0.473243;AN=5008;NS=2504;DP=21173;EAS_AF=0.5466;AMR_AF=0.415;AFR_AF=0.3797;EUR_AF=0.5517;SAS_AF=0.4847;AA=C|||;VT=SNP
8	603256	rs2335877	T	C	100	PASS	AC=741;AF=0.147963;AN=5008;NS=2504;DP=22795;EAS_AF=0.0476;AMR_AF=0.1657;AFR_AF=0.0401;EUR_AF=0.2485;SAS_AF=0.2812;AA=T|||;VT=SNP
8	603416	rs2878547	G	A	100	PASS	AC=4580;AF=0.914537;AN=5008;NS=2504;DP=19109;EAS_AF=0.9325;AMR_AF=0.8804;AFR_AF=0.9183;EUR_AF=0.8877;SAS_AF=0.9427;AA=A|||;VT=SNP
8	603700	rs10107345	G	T	100	PASS	AC=4498;AF=0.898163;AN=5008;NS=2504;DP=20773;EAS_AF=0.9345;AMR_AF=0.8732;AFR_AF=0.8593;EUR_AF=0.8867;SAS_AF=0.9427;AA=G|||;VT=SNP
8	604262	rs11136970	C	A	100	PASS	AC=3967;AF=0.792133;AN=5008;NS=2504;DP=17248;EAS_AF=0.8958;AMR_AF=0.7478;AFR_AF=0.9297;EUR_AF=0.6531;SAS_AF=0.6738;AA=A|||;VT=SNP
8	604542	rs11782723	C	T	100	PASS	AC=3705;AF=0.739816;AN=5008;NS=2504;DP=19298;EAS_AF=0.8859;AMR_AF=0.7017;AFR_AF=0.7844;EUR_AF=0.6412;SAS_AF=0.6575;AA=T|||;VT=SNP
8	604680	rs17751994	C	T	100	PASS	AC=1203;AF=0.240216;AN=5008;NS=2504;DP=15940;EAS_AF=0.3363;AMR_AF=0.2839;AFR_AF=0.3056;EUR_AF=0.0895;SAS_AF=0.1769;AA=C|||;VT=SNP
8	605139	rs4735898	G	A	100	PASS	AC=2431;AF=0.485423;AN=5008;NS=2504;DP=16960;EAS_AF=0.5496;AMR_AF=0.4164;AFR_AF=0.4327;EUR_AF=0.5417;SAS_AF=0.4816;AA=G|||;VT=SNP
8	605302	rs13277578	C	A	100	PASS	AC=1218;AF=0.243211;AN=5008;NS=2504;DP=20540;EAS_AF=0.3363;AMR_AF=0.2882;AFR_AF=0.3147;EUR_AF=0.0885;SAS_AF=0.1779;AA=C|||;VT=SNP
8	605960	rs7840434	C	G	100	PASS	AC=981;AF=0.195887;AN=5008;NS=2504;DP=16964;EAS_AF=0.3353;AMR_AF=0.2695;AFR_AF=0.146;EUR_AF=0.0885;SAS_AF=0.1779;AA=C|||;VT=SNP
8	606117	rs1669681	G	A	100	PASS	AC=2208;AF=0.440895;AN=5008;NS=2504;DP=19346;EAS_AF=0.381;AMR_AF=0.4697;AFR_AF=0.5151;EUR_AF=0.3549;SAS_AF=0.4703;AA=A|||;VT=SNP
8	606200	rs6996811	G	C	100	PASS	AC=2544;AF=0.507987;AN=5008;NS=2504;DP=18090;EAS_AF=0.5536;AMR_AF=0.4452;AFR_AF=0.472;EUR_AF=0.5656;SAS_AF=0.4949;AA=G|||;VT=SNP
8	606323	rs13259856	G	A	100	PASS	AC=1205;AF=0.240615;AN=5008;NS=2504;DP=17554;EAS_AF=0.3373;AMR_AF=0.2795;AFR_AF=0.3086;EUR_AF=0.0885;SAS_AF=0.1779;AA=G|||;VT=SNP
8	606356	rs13252487	C	A	100	PASS	AC=603;AF=0.120407;AN=5008;NS=2504;DP=17720;EAS_AF=0.248;AMR_AF=0.1816;AFR_AF=0.0514;EUR_AF=0.0746;SAS_AF=0.0859;AA=C|||;VT=SNP
8	606452	rs1703937	T	A	100	PASS	AC=2121;AF=0.423522;AN=5008;NS=2504;DP=19432;EAS_AF=0.381;AMR_AF=0.464;AFR_AF=0.4531;EUR_AF=0.3539;SAS_AF=0.4703;AA=T|||;VT=SNP
8	606696	rs1669733	T	C	100	PASS	AC=4739;AF=0.946286;AN=5008;NS=2504;DP=16830;EAS_AF=0.9454;AMR_AF=0.9207;AFR_AF=0.9796;EUR_AF=0.9066;SAS_AF=0.9611;AA=C|||;VT=SNP
8	606822	rs4735899	G	A	100	PASS	AC=736;AF=0.146965;AN=5008;NS=2504;DP=15798;EAS_AF=0.0437;AMR_AF=0.1671;AFR_AF=0.0189;EUR_AF=0.2634;SAS_AF=0.2924;AA=G|||;VT=SNP
8	607161	rs4735900	T	C	100	PASS	AC=2508;AF=0.500799;AN=5008;NS=2504;DP=16493;EAS_AF=0.5546;AMR_AF=0.4409;AFR_AF=0.4667;EUR_AF=0.5477;SAS_AF=0.4857;AA=T|||;VT=SNP
8	607180	rs1669646	G	A	100	PASS	AC=867;AF=0.173123;AN=5008;NS=2504;DP=16363;EAS_AF=0.0437;AMR_AF=0.1801;AFR_AF=0.1097;EUR_AF=0.2654;SAS_AF=0.2924;AA=G|||;VT=SNP
8	607251	rs10105657	C	T	100	PASS	AC=766;AF=0.152955;AN=5008;NS=2504;DP=16022;EAS_AF=0.0446;AMR_AF=0.1715;AFR_AF=0.0378;EUR_AF=0.2644;SAS_AF=0.2924;AA=C|||;VT=SNP
8	607332	rs11136972	C	G	100	PASS	AC=777;AF=0.155152;AN=5008;NS=2504;DP=18058;EAS_AF=0.0437;AMR_AF=0.17;AFR_AF=0.0484;EUR_AF=0.2634;SAS_AF=0.2924;AA=C|||;VT=SNP
8	607380	rs1669658	A	G	100	PASS	AC=4702;AF=0.938898;AN=5008;NS=2504;DP=18756;EAS_AF=0.9345;AMR_AF=0.9107;AFR_AF=0.9728;EUR_AF=0.9016;SAS_AF=0.956;AA=G|||;VT=SNP
8	607566	rs62486240	C	T	100	PASS	AC=1039;AF=0.207468;AN=5008;NS=2504;DP=17706;EAS_AF=0.0635;AMR_AF=0.232;AFR_AF=0.084;EUR_AF=0.4036;SAS_AF=0.3037;AA=c|||;VT=SNP
8	607766	rs4735812	C	G	100	PASS	AC=4703;AF=0.939097;AN=5008;NS=2504;DP=19684;EAS_AF=0.9345;AMR_AF=0.9107;AFR_AF=0.9728;EUR_AF=0.9026;SAS_AF=0.956;AA=G|||;VT=SNP
8	607779	rs4735813	G	T	100	PASS	AC=705;AF=0.140775;AN=5008;NS=2504;DP=19932;EAS_AF=0.0437;AMR_AF=0.1657;AFR_AF=0.0174;EUR_AF=0.2455;SAS_AF=0.2822;AA=G|||;VT=SNP
8	608018	rs6993769	C	T	100	PASS	AC=2414;AF=0.482029;AN=5008;NS=2504;DP=15738;EAS_AF=0.5536;AMR_AF=0.4107;AFR_AF=0.4402;EUR_AF=0.5209;SAS_AF=0.4755;AA=C|||;VT=SNP
8	608034	rs10090260	T	C	100	PASS	AC=4589;AF=0.916334;AN=5008;NS=2504;DP=16206;EAS_AF=0.9335;AMR_AF=0.9006;AFR_AF=0.8941;EUR_AF=0.9006;SAS_AF=0.956;AA=C|||;VT=SNP
8	608153	rs10090386	T	G	100	PASS	AC=762;AF=0.152157;AN=5008;NS=2504;DP=15974;EAS_AF=0.0437;AMR_AF=0.17;AFR_AF=0.0378;EUR_AF=0.2634;SAS_AF=0.2914;AA=T|||;VT=SNP
8	608279	rs1703925	A	G	100	PASS	AC=4702;AF=0.938898;AN=5008;NS=2504;DP=15084;EAS_AF=0.9345;AMR_AF=0.9107;AFR_AF=0.972;EUR_AF=0.9026;SAS_AF=0.956;AA=G|||;VT=SNP
8	608386	rs28393818	G	C	100	PASS	AC=2431;AF=0.485423;AN=5008;NS=2504;DP=15915;EAS_AF=0.5536;AMR_AF=0.4121;AFR_AF=0.4508;EUR_AF=0.5229;SAS_AF=0.4755;AA=G|||;VT=SNP
8	608661	rs1669675	C	T	100	PASS	AC=3924;AF=0.783546;AN=5008;NS=2504;DP=16071;EAS_AF=0.8909;AMR_AF=0.7378;AFR_AF=0.9244;EUR_AF=0.6382;SAS_AF=0.6646;AA=T|||;VT=SNP
8	608864	rs1703924	C	G	100	PASS	AC=2850;AF=0.569089;AN=5008;NS=2504;DP=14385;EAS_AF=0.4435;AMR_AF=0.683;AFR_AF=0.3124;EUR_AF=0.7584;SAS_AF=0.7699;AA=C|||;VT=SNP
8	608993	rs13281390	G	A	100	PASS	AC=1989;AF=0.397165;AN=5008;NS=2504;DP=15080;EAS_AF=0.378;AMR_AF=0.4524;AFR_AF=0.3767;EUR_AF=0.3419;SAS_AF=0.4622;AA=g|||;VT=SNP
8	609867	rs13262478	A	G	100	PASS	AC=3632;AF=0.72524;AN=5008;NS=2504;DP=10953;EAS_AF=0.8948;AMR_AF=0.7032;AFR_AF=0.7103;EUR_AF=0.6421;SAS_AF=0.6718;AA=-|||;VT=SNP
8	609880	rs12675823	T	C	100	PASS	AC=3585;AF=0.715855;AN=5008;NS=2504;DP=11162;EAS_AF=0.8909;AMR_AF=0.6931;AFR_AF=0.7065;EUR_AF=0.6193;SAS_AF=0.6636;AA=-|||;VT=SNP
8	611571	rs6985070	T	C	100	PASS	AC=1056;AF=0.210863;AN=5008;NS=2504;DP=19430;EAS_AF=0.37;AMR_AF=0.2622;AFR_AF=0.1982;EUR_AF=0.0726;SAS_AF=0.1697;AA=T|||;VT=SNP
8	612758	rs9314595	A	G	100	PASS	AC=988;AF=0.197284;AN=5008;NS=2504;DP=17023;EAS_AF=0.0685;AMR_AF=0.2363;AFR_AF=0.0363;EUR_AF=0.4066;SAS_AF=0.3047;AA=A|||;VT=SNP
8	612890	rs10102571	G	A	100	PASS	AC=988;AF=0.197284;AN=5008;NS=2504;DP=12592;EAS_AF=0.0685;AMR_AF=0.2363;AFR_AF=0.0363;EUR_AF=0.4066;SAS_AF=0.3047;AA=G|||;VT=SNP
8	613232	rs12546439	C	T	100	PASS	AC=3169;AF=0.632788;AN=5008;NS=2504;DP=13613;EAS_AF=0.8631;AMR_AF=0.6095;AFR_AF=0.6089;EUR_AF=0.4543;SAS_AF=0.6278;AA=C|||;VT=SNP
8	613620	rs1703927	C	T	100	PASS	AC=4617;AF=0.921925;AN=5008;NS=2504;DP=16029;EAS_AF=0.9315;AMR_AF=0.9035;AFR_AF=0.913;EUR_AF=0.9046;SAS_AF=0.955;AA=t|||;VT=SNP
8	614111	rs1530903	G	C	100	PASS	AC=3342;AF=0.667332;AN=5008;NS=2504;DP=16634;EAS_AF=0.8512;AMR_AF=0.6196;AFR_AF=0.7262;EUR_AF=0.4692;SAS_AF=0.636;AA=G|||;VT=SNP
8	614843	rs3735915	G	C	100	PASS	AC=1000;AF=0.199681;AN=5008;NS=2504;DP=18399;EAS_AF=0.0694;AMR_AF=0.2435;AFR_AF=0.0371;EUR_AF=0.4095;SAS_AF=0.3067;AA=G|||;VT=SNP
8	615117	rs3824148	T	C	100	PASS	AC=1602;AF=0.319888;AN=5008;NS=2504;DP=17887;EAS_AF=0.4683;AMR_AF=0.2133;AFR_AF=0.4947;EUR_AF=0.1471;SAS_AF=0.184;AA=C|||;VT=SNP
8	615597	rs4448252	A	G	100	PASS	AC=4623;AF=0.923123;AN=5008;NS=2504;DP=18972;EAS_AF=0.9335;AMR_AF=0.9049;AFR_AF=0.913;EUR_AF=0.9066;SAS_AF=0.956;AA=G|||;VT=SNP
8	615598	rs4338080	A	G	100	PASS	AC=4623;AF=0.923123;AN=5008;NS=2504;DP=19012;EAS_AF=0.9335;AMR_AF=0.9049;AFR_AF=0.913;EUR_AF=0.9066;SAS_AF=0.956;AA=G|||;VT=SNP
8	615704	rs2044936	C	T	100	PASS	AC=766;AF=0.152955;AN=5008;NS=2504;DP=17492;EAS_AF=0.0486;AMR_AF=0.1614;AFR_AF=0.0386;EUR_AF=0.2594;SAS_AF=0.2996;AA=C|||;VT=SNP
8	615715	rs73177093	C	T	100	PASS	AC=305;AF=0.0609026;AN=5008;NS=2504;DP=17639;EAS_AF=0.0565;AMR_AF=0.1037;AFR_AF=0.0053;EUR_AF=0.1243;SAS_AF=0.045;AA=C|||;VT=SNP
8	616590	rs883085	T	A	100	PASS	AC=968;AF=0.193291;AN=5008;NS=2504;DP=15887;EAS_AF=0.3472;AMR_AF=0.255;AFR_AF=0.1672;EUR_AF=0.0626;SAS_AF=0.1605;AA=T|||;VT=SNP
8	616646	rs2280001	C	T	100	PASS	AC=960;AF=0.191693;AN=5008;NS=2504;DP=17436;EAS_AF=0.3472;AMR_AF=0.255;AFR_AF=0.1694;EUR_AF=0.0626;SAS_AF=0.1493;AA=c|||;VT=SNP
8	616665	rs1669615	T	C	100	PASS	AC=4628;AF=0.924121;AN=5008;NS=2504;DP=17449;EAS_AF=0.9335;AMR_AF=0.9049;AFR_AF=0.9175;EUR_AF=0.9066;SAS_AF=0.955;AA=c|||;VT=SNP
8	616772	rs2280000	G	A	100	PASS	AC=1074;AF=0.214457;AN=5008;NS=2504;DP=17493;EAS_AF=0.3472;AMR_AF=0.2723;AFR_AF=0.2209;EUR_AF=0.0785;SAS_AF=0.1677;AA=g|||;VT=SNP
8	616991	rs896522	A	G	100	PASS	AC=4647;AF=0.927915;AN=5008;NS=2504;DP=17721;EAS_AF=0.9335;AMR_AF=0.9063;AFR_AF=0.9304;EUR_AF=0.9076;SAS_AF=0.955;AA=g|||;VT=SNP
8	617341	rs10093740	G	A	100	PASS	AC=749;AF=0.149561;AN=5008;NS=2504;DP=19507;EAS_AF=0.0476;AMR_AF=0.1628;AFR_AF=0.0378;EUR_AF=0.2565;SAS_AF=0.2863;AA=g|||;VT=SNP
8	617565	rs1669613	G	C	100	PASS	AC=4645;AF=0.927516;AN=5008;NS=2504;DP=18012;EAS_AF=0.9335;AMR_AF=0.9063;AFR_AF=0.9304;EUR_AF=0.9066;SAS_AF=0.954;AA=c|||;VT=SNP
8	617587	rs12547333	G	A	100	PASS	AC=2002;AF=0.39976;AN=5008;NS=2504;DP=18081;EAS_AF=0.3948;AMR_AF=0.4452;AFR_AF=0.3843;EUR_AF=0.338;SAS_AF=0.4571;AA=g|||;VT=SNP
8	617625	rs17752041	C	T	100	PASS	AC=931;AF=0.185903;AN=5008;NS=2504;DP=18187;EAS_AF=0.3462;AMR_AF=0.255;AFR_AF=0.1392;EUR_AF=0.0626;SAS_AF=0.1616;AA=c|||;VT=SNP
8	617658	rs34838618	T	C	100	PASS	AC=1115;AF=0.222644;AN=5008;NS=2504;DP=19510;EAS_AF=0.3482;AMR_AF=0.2622;AFR_AF=0.2731;EUR_AF=0.0626;SAS_AF=0.1616;AA=t|||;VT=SNP
8	617790	rs11136988	C	A	100	PASS	AC=1114;AF=0.222444;AN=5008;NS=2504;DP=20892;EAS_AF=0.3482;AMR_AF=0.2608;AFR_AF=0.2731;EUR_AF=0.0626;SAS_AF=0.1616;AA=C|||;VT=SNP
8	617885	rs876356	T	C	100	PASS	AC=395;AF=0.0788738;AN=5008;NS=2504;DP=18934;EAS_AF=0.0565;AMR_AF=0.1081;AFR_AF=0.0658;EUR_AF=0.1262;SAS_AF=0.0501;AA=T|||;VT=SNP
8	619658	rs28622881	G	C	100	PASS	AC=751;AF=0.14996;AN=5008;NS=2504;DP=21333;EAS_AF=0.0466;AMR_AF=0.1628;AFR_AF=0.0356;EUR_AF=0.2614;SAS_AF=0.2873;AA=G|||;VT=SNP
8	620494	rs5019116	C	T	100	PASS	AC=947;AF=0.189097;AN=5008;NS=2504;DP=16415;EAS_AF=0.3433;AMR_AF=0.2579;AFR_AF=0.1377;EUR_AF=0.0746;SAS_AF=0.1687;AA=C|||;VT=SNP
8	622078	rs10103269	C	A	100	PASS	AC=2526;AF=0.504393;AN=5008;NS=2504;DP=17593;EAS_AF=0.5387;AMR_AF=0.4294;AFR_AF=0.5227;EUR_AF=0.5288;SAS_AF=0.4724;AA=C|||;VT=SNP
8	622634	rs1037393	G	C	100	PASS	AC=4621;AF=0.922724;AN=5008;NS=2504;DP=10076;EAS_AF=0.9335;AMR_AF=0.8991;AFR_AF=0.9153;EUR_AF=0.9066;SAS_AF=0.955;AA=C|||;VT=SNP
8	622880	rs1020565	T	A	100	PASS	AC=1677;AF=0.334864;AN=5008;NS=2504;DP=19803;EAS_AF=0.3919;AMR_AF=0.4135;AFR_AF=0.1725;EUR_AF=0.3181;SAS_AF=0.4571;AA=T|||;VT=SNP
8	623051	rs6559063	C	T	100	PASS	AC=4707;AF=0.939896;AN=5008;NS=2504;DP=17897;EAS_AF=0.9335;AMR_AF=0.902;AFR_AF=0.9788;EUR_AF=0.9076;SAS_AF=0.954;AA=T|||;VT=SNP
8	623061	rs6559064	G	A	100	PASS	AC=4625;AF=0.923522;AN=5008;NS=2504;DP=17910;EAS_AF=0.9335;AMR_AF=0.8991;AFR_AF=0.9191;EUR_AF=0.9066;SAS_AF=0.954;AA=A|||;VT=SNP
8	623156	rs6559065	G	C	100	PASS	AC=4624;AF=0.923323;AN=5008;NS=2504;DP=18503;EAS_AF=0.9335;AMR_AF=0.8991;AFR_AF=0.9183;EUR_AF=0.9066;SAS_AF=0.954;AA=g|||;VT=SNP
8	623245	rs55680904	T	A	100	PASS	AC=922;AF=0.184105;AN=5008;NS=2504;DP=19097;EAS_AF=0.3194;AMR_AF=0.2565;AFR_AF=0.1377;EUR_AF=0.0726;SAS_AF=0.1708;AA=T|||;VT=SNP
8	623593	rs55783038	G	A	100	PASS	AC=989;AF=0.197484;AN=5008;NS=2504;DP=17962;EAS_AF=0.0675;AMR_AF=0.2435;AFR_AF=0.0371;EUR_AF=0.4066;SAS_AF=0.3006;AA=G|||;VT=SNP;EX_TARGET
8	624988	rs73521111	G	C	100	PASS	AC=1329;AF=0.265375;AN=5008;NS=2504;DP=12427;EAS_AF=0.4812;AMR_AF=0.1484;AFR_AF=0.3268;EUR_AF=0.1382;SAS_AF=0.1738;AA=G|||;VT=SNP
8	625117	rs1703915	T	C	100	PASS	AC=4454;AF=0.889377;AN=5008;NS=2504;DP=9895;EAS_AF=0.869;AMR_AF=0.8963;AFR_AF=0.9024;EUR_AF=0.8917;SAS_AF=0.8855;AA=C|||;VT=SNP
8	626562	rs73521114	T	C	100	PASS	AC=1350;AF=0.269569;AN=5008;NS=2504;DP=10260;EAS_AF=0.5228;AMR_AF=0.1715;AFR_AF=0.3154;EUR_AF=0.1163;SAS_AF=0.1738;AA=T|||;VT=SNP
8	627040	rs12544264	T	C	100	PASS	AC=891;AF=0.177915;AN=5008;NS=2504;DP=17897;EAS_AF=0.0476;AMR_AF=0.1628;AFR_AF=0.1543;EUR_AF=0.2465;SAS_AF=0.2843;AA=T|||;VT=SNP
8	627049	rs9693887	A	G	100	PASS	AC=1325;AF=0.264577;AN=5008;NS=2504;DP=17975;EAS_AF=0.494;AMR_AF=0.17;AFR_AF=0.3185;EUR_AF=0.1193;SAS_AF=0.1718;AA=A|||;VT=SNP
8	627181	rs4735815	G	A	100	PASS	AC=735;AF=0.146765;AN=5008;NS=2504;DP=18630;EAS_AF=0.0466;AMR_AF=0.1556;AFR_AF=0.0431;EUR_AF=0.2435;SAS_AF=0.2843;AA=G|||;VT=SNP
8	627269	rs4735904	C	A	100	PASS	AC=727;AF=0.145168;AN=5008;NS=2504;DP=19829;EAS_AF=0.0466;AMR_AF=0.1571;AFR_AF=0.0363;EUR_AF=0.2435;SAS_AF=0.2843;AA=C|||;VT=SNP
8	627789	rs73670367	C	T	100	PASS	AC=913;AF=0.182308;AN=5008;NS=2504;DP=17317;EAS_AF=0.3175;AMR_AF=0.2522;AFR_AF=0.1339;EUR_AF=0.0726;SAS_AF=0.1718;AA=C|||;VT=SNP
8	628003	rs1703903	C	T	100	PASS	AC=986;AF=0.196885;AN=5008;NS=2504;DP=17421;EAS_AF=0.0466;AMR_AF=0.1729;AFR_AF=0.2209;EUR_AF=0.2465;SAS_AF=0.2853;AA=T|||;VT=SNP
8	628089	rs1669732	G	A	100	PASS	AC=963;AF=0.192292;AN=5008;NS=2504;DP=19631;EAS_AF=0.0466;AMR_AF=0.1671;AFR_AF=0.2065;EUR_AF=0.2465;SAS_AF=0.2853;AA=A|||;VT=SNP
8	629337	rs75219907	C	T	100	PASS	AC=309;AF=0.0617013;AN=5008;NS=2504;DP=8462;EAS_AF=0.1389;AMR_AF=0.1369;AFR_AF=0.0008;EUR_AF=0.0229;SAS_AF=0.0511;AA=C|||;VT=SNP
8	629415	rs11137007	G	C	100	PASS	AC=4613;AF=0.921126;AN=5008;NS=2504;DP=7554;EAS_AF=0.9335;AMR_AF=0.902;AFR_AF=0.9085;EUR_AF=0.9066;SAS_AF=0.954;AA=c|||;VT=SNP
8	629445	rs11778140	C	A	100	PASS	AC=948;AF=0.189297;AN=5008;NS=2504;DP=8823;EAS_AF=0.3423;AMR_AF=0.255;AFR_AF=0.1377;EUR_AF=0.0746;SAS_AF=0.1728;AA=C|||;VT=SNP
8	629637	rs12677037	C	T	100	PASS	AC=2328;AF=0.464856;AN=5008;NS=2504;DP=17887;EAS_AF=0.5496;AMR_AF=0.4179;AFR_AF=0.3722;EUR_AF=0.5258;SAS_AF=0.4734;AA=c|||;VT=SNP
8	629670	rs76678565	T	C	100	PASS	AC=486;AF=0.0970447;AN=5008;NS=2504;DP=17622;EAS_AF=0.252;AMR_AF=0.1643;AFR_AF=0.0113;EUR_AF=0.0447;SAS_AF=0.0593;AA=t|||;VT=SNP
8	630755	rs11987001	T	C	100	PASS	AC=4711;AF=0.940695;AN=5008;NS=2504;DP=19218;EAS_AF=0.9365;AMR_AF=0.9078;AFR_AF=0.9682;EUR_AF=0.9175;SAS_AF=0.955;AA=N|||;VT=SNP
8	630941	rs12114133	A	G	100	PASS	AC=3554;AF=0.709665;AN=5008;NS=2504;DP=18618;EAS_AF=0.8859;AMR_AF=0.7291;AFR_AF=0.6309;EUR_AF=0.662;SAS_AF=0.6697;AA=a|||;VT=SNP
8	631155	rs12114286	T	C	100	PASS	AC=3400;AF=0.678914;AN=5008;NS=2504;DP=16669;EAS_AF=0.8839;AMR_AF=0.6873;AFR_AF=0.6006;EUR_AF=0.6014;SAS_AF=0.6472;AA=t|||;VT=SNP
8	631935	rs11786107	G	A	100	PASS	AC=1036;AF=0.206869;AN=5008;NS=2504;DP=19534;EAS_AF=0.3234;AMR_AF=0.2666;AFR_AF=0.2209;EUR_AF=0.0746;SAS_AF=0.1616;AA=g|||;VT=SNP
8	632444	rs168062	T	A	100	PASS	AC=4631;AF=0.92472;AN=5008;NS=2504;DP=17195;EAS_AF=0.9375;AMR_AF=0.902;AFR_AF=0.9191;EUR_AF=0.9066;SAS_AF=0.954;AA=A|||;VT=SNP
8	632482	rs61610519	A	G	100	PASS	AC=1358;AF=0.271166;AN=5008;NS=2504;DP=17452;EAS_AF=0.496;AMR_AF=0.17;AFR_AF=0.3351;EUR_AF=0.1203;SAS_AF=0.18;AA=A|||;VT=SNP
8	633123	rs336444	C	G	100	PASS	AC=4632;AF=0.92492;AN=5008;NS=2504;DP=18698;EAS_AF=0.9385;AMR_AF=0.902;AFR_AF=0.9191;EUR_AF=0.9066;SAS_AF=0.954;AA=G|||;VT=SNP
8	633684	rs11137016	A	G	100	PASS	AC=913;AF=0.182308;AN=5008;NS=2504;DP=18261;EAS_AF=0.0466;AMR_AF=0.1628;AFR_AF=0.1762;EUR_AF=0.2445;SAS_AF=0.2802;AA=A|||;VT=SNP
8	633892	rs11774333	G	T	100	PASS	AC=979;AF=0.195487;AN=5008;NS=2504;DP=19176;EAS_AF=0.0466;AMR_AF=0.17;AFR_AF=0.2224;EUR_AF=0.2445;SAS_AF=0.2802;AA=G|||;VT=SNP
8	634073	rs336441	G	C	100	PASS	AC=1116;AF=0.222843;AN=5008;NS=2504;DP=16419;EAS_AF=0.0476;AMR_AF=0.183;AFR_AF=0.2859;EUR_AF=0.2793;SAS_AF=0.2883;AA=C|||;VT=SNP
8	634607	rs336439	C	T	100	PASS	AC=3650;AF=0.728834;AN=5008;NS=2504;DP=14222;EAS_AF=0.8859;AMR_AF=0.7089;AFR_AF=0.7405;EUR_AF=0.6342;SAS_AF=0.6626;AA=T|||;VT=SNP
8	634921	rs12541975	G	C	100	PASS	AC=728;AF=0.145367;AN=5008;NS=2504;DP=17340;EAS_AF=0.0466;AMR_AF=0.1571;AFR_AF=0.0393;EUR_AF=0.2445;SAS_AF=0.2802;AA=G|||;VT=SNP
8	635146	rs10111352	A	G	100	PASS	AC=4384;AF=0.875399;AN=5008;NS=2504;DP=15257;EAS_AF=0.9375;AMR_AF=0.8833;AFR_AF=0.7474;EUR_AF=0.9006;SAS_AF=0.953;AA=A|||;VT=SNP
8	635189	rs10086823	T	C	100	PASS	AC=3639;AF=0.726637;AN=5008;NS=2504;DP=16341;EAS_AF=0.8909;AMR_AF=0.7291;AFR_AF=0.6853;EUR_AF=0.664;SAS_AF=0.6759;AA=C|||;VT=SNP
8	635243	rs10086922	T	G	100	PASS	AC=3390;AF=0.676917;AN=5008;NS=2504;DP=17429;EAS_AF=0.8889;AMR_AF=0.6873;AFR_AF=0.5545;EUR_AF=0.6352;SAS_AF=0.6595;AA=T|||;VT=SNP
8	635274	rs11137025	A	G	100	PASS	AC=1890;AF=0.377396;AN=5008;NS=2504;DP=18076;EAS_AF=0.38;AMR_AF=0.4553;AFR_AF=0.264;EUR_AF=0.3807;SAS_AF=0.4693;AA=A|||;VT=SNP
8	635275	rs11137026	C	T	100	PASS	AC=1890;AF=0.377396;AN=5008;NS=2504;DP=18142;EAS_AF=0.38;AMR_AF=0.4553;AFR_AF=0.264;EUR_AF=0.3807;SAS_AF=0.4693;AA=T|||;VT=SNP
8	635402	rs12546188	T	C	100	PASS	AC=4066;AF=0.811901;AN=5008;NS=2504;DP=18556;EAS_AF=0.9365;AMR_AF=0.8329;AFR_AF=0.5635;EUR_AF=0.8748;SAS_AF=0.9397;AA=T|||;VT=SNP
8	635438	rs113221118	G	A	100	PASS	AC=998;AF=0.199281;AN=5008;NS=2504;DP=18777;EAS_AF=0.0685;AMR_AF=0.2493;AFR_AF=0.0371;EUR_AF=0.4036;SAS_AF=0.3078;AA=G|||;VT=SNP
8	636099	rs35328397	G	A	100	PASS	AC=1585;AF=0.316494;AN=5008;NS=2504;DP=14406;EAS_AF=0.4048;AMR_AF=0.3804;AFR_AF=0.3631;EUR_AF=0.2177;SAS_AF=0.2188;AA=G|||;VT=SNP
8	636101	rs62487406	A	C	100	PASS	AC=1176;AF=0.234824;AN=5008;NS=2504;DP=14615;EAS_AF=0.4038;AMR_AF=0.3473;AFR_AF=0.1067;EUR_AF=0.1809;SAS_AF=0.2096;AA=A|||;VT=SNP
8	636251	rs336437	A	C	100	PASS	AC=4625;AF=0.923522;AN=5008;NS=2504;DP=16100;EAS_AF=0.9365;AMR_AF=0.8991;AFR_AF=0.9198;EUR_AF=0.9026;SAS_AF=0.954;AA=A|||;VT=SNP
8	636415	rs1018225	G	A	100	PASS	AC=3490;AF=0.696885;AN=5008;NS=2504;DP=18745;EAS_AF=0.8879;AMR_AF=0.7104;AFR_AF=0.6233;EUR_AF=0.6213;SAS_AF=0.6677;AA=G|||;VT=SNP
8	636454	rs1024109	A	C	100	PASS	AC=3378;AF=0.674521;AN=5008;NS=2504;DP=19140;EAS_AF=0.8879;AMR_AF=0.6787;AFR_AF=0.5741;EUR_AF=0.6054;SAS_AF=0.6585;AA=A|||;VT=SNP
8	638503	rs1703908	G	C	100	PASS	AC=1403;AF=0.280152;AN=5008;NS=2504;DP=11235;EAS_AF=0.3978;AMR_AF=0.3703;AFR_AF=0.239;EUR_AF=0.2008;SAS_AF=0.2321;AA=G|||;VT=SNP
8	638867	rs12156205	T	G	100	PASS	AC=985;AF=0.196685;AN=5008;NS=2504;DP=18306;EAS_AF=0.0506;AMR_AF=0.1744;AFR_AF=0.1997;EUR_AF=0.2724;SAS_AF=0.2812;AA=T|||;VT=SNP
8	638873	rs1669665	C	A	100	PASS	AC=2607;AF=0.520567;AN=5008;NS=2504;DP=18307;EAS_AF=0.4494;AMR_AF=0.5836;AFR_AF=0.5484;EUR_AF=0.503;SAS_AF=0.5297;AA=C|||;VT=SNP
8	638903	rs1669664	T	A	100	PASS	AC=2607;AF=0.520567;AN=5008;NS=2504;DP=18605;EAS_AF=0.4494;AMR_AF=0.5836;AFR_AF=0.5484;EUR_AF=0.503;SAS_AF=0.5297;AA=T|||;VT=SNP
8	639681	rs925280	C	A	100	PASS	AC=2575;AF=0.514177;AN=5008;NS=2504;DP=19531;EAS_AF=0.4306;AMR_AF=0.5836;AFR_AF=0.5416;EUR_AF=0.502;SAS_AF=0.5266;AA=A|||;VT=SNP
8	639796	rs9314603	G	A	100	PASS	AC=2557;AF=0.510583;AN=5008;NS=2504;DP=20221;EAS_AF=0.4296;AMR_AF=0.5836;AFR_AF=0.5424;EUR_AF=0.502;SAS_AF=0.5082;AA=A|||;VT=SNP
8	640074	rs13259695	C	T	100	PASS	AC=902;AF=0.180112;AN=5008;NS=2504;DP=19983;EAS_AF=0.0486;AMR_AF=0.1686;AFR_AF=0.1452;EUR_AF=0.2704;SAS_AF=0.2781;AA=C|||;VT=SNP
8	640522	rs753415	G	A	100	PASS	AC=1358;AF=0.271166;AN=5008;NS=2504;DP=15999;EAS_AF=0.3998;AMR_AF=0.3689;AFR_AF=0.1997;EUR_AF=0.2048;SAS_AF=0.2342;AA=G|||;VT=SNP
8	641361	rs28750295	C	G	100	PASS	AC=1379;AF=0.275359;AN=5008;NS=2504;DP=18895;EAS_AF=0.3968;AMR_AF=0.3674;AFR_AF=0.2186;EUR_AF=0.2048;SAS_AF=0.2342;AA=C|||;VT=SNP
8	641362	rs28678432	T	G	100	PASS	AC=1377;AF=0.27496;AN=5008;NS=2504;DP=18975;EAS_AF=0.3948;AMR_AF=0.3674;AFR_AF=0.2186;EUR_AF=0.2048;SAS_AF=0.2342;AA=T|||;VT=SNP
8	641586	rs10098135	G	A	100	PASS	AC=2473;AF=0.49381;AN=5008;NS=2504;DP=17806;EAS_AF=0.4464;AMR_AF=0.5692;AFR_AF=0.4561;EUR_AF=0.503;SAS_AF=0.5307;AA=A|||;VT=SNP
8	642046	rs62484176	C	G	100	PASS	AC=1357;AF=0.270966;AN=5008;NS=2504;DP=16841;EAS_AF=0.3978;AMR_AF=0.366;AFR_AF=0.2035;EUR_AF=0.2038;SAS_AF=0.2331;AA=G|||;VT=SNP
8	642076	rs13251790	G	A	100	PASS	AC=2595;AF=0.518171;AN=5008;NS=2504;DP=16945;EAS_AF=0.4464;AMR_AF=0.5836;AFR_AF=0.5431;EUR_AF=0.502;SAS_AF=0.5286;AA=A|||;VT=SNP
8	642291	rs10112680	C	T	100	PASS	AC=2582;AF=0.515575;AN=5008;NS=2504;DP=17271;EAS_AF=0.4464;AMR_AF=0.5778;AFR_AF=0.5386;EUR_AF=0.501;SAS_AF=0.5266;AA=T|||;VT=SNP
8	642357	rs1703896	A	G	100	PASS	AC=1624;AF=0.324281;AN=5008;NS=2504;DP=17988;EAS_AF=0.3998;AMR_AF=0.3833;AFR_AF=0.3646;EUR_AF=0.2396;SAS_AF=0.2372;AA=A|||;VT=SNP
8	642770	rs732195	A	G	100	PASS	AC=1077;AF=0.215056;AN=5008;NS=2504;DP=18412;EAS_AF=0.379;AMR_AF=0.3372;AFR_AF=0.0787;EUR_AF=0.173;SAS_AF=0.1871;AA=A|||;VT=SNP
8	642842	rs3735917	G	A	100	PASS	AC=1009;AF=0.201478;AN=5008;NS=2504;DP=20315;EAS_AF=0.0685;AMR_AF=0.1873;AFR_AF=0.1604;EUR_AF=0.2992;SAS_AF=0.3037;AA=A|||;VT=SNP
8	643508	rs11137036	G	A	100	PASS	AC=1356;AF=0.270767;AN=5008;NS=2504;DP=19625;EAS_AF=0.3998;AMR_AF=0.3631;AFR_AF=0.2126;EUR_AF=0.2048;SAS_AF=0.2188;AA=G|||;VT=SNP
8	643531	rs732197	A	G	100	PASS	AC=2702;AF=0.539537;AN=5008;NS=2504;DP=18881;EAS_AF=0.8591;AMR_AF=0.5418;AFR_AF=0.5416;EUR_AF=0.34;SAS_AF=0.411;AA=G|||;VT=SNP
8	643696	rs7821983	A	G	100	PASS	AC=4621;AF=0.922724;AN=5008;NS=2504;DP=18364;EAS_AF=0.9216;AMR_AF=0.9006;AFR_AF=0.916;EUR_AF=0.9175;SAS_AF=0.954;AA=G|||;VT=SNP
8	643718	rs11778821	G	A	100	PASS	AC=1253;AF=0.2502;AN=5008;NS=2504;DP=18514;EAS_AF=0.3978;AMR_AF=0.353;AFR_AF=0.146;EUR_AF=0.1998;SAS_AF=0.2178;AA=G|||;VT=SNP
8	643810	rs7822126	A	G	100	PASS	AC=4249;AF=0.848442;AN=5008;NS=2504;DP=20531;EAS_AF=0.9216;AMR_AF=0.8545;AFR_AF=0.6899;EUR_AF=0.8897;SAS_AF=0.9407;AA=G|||;VT=SNP
8	643831	rs7818950	C	T	100	PASS	AC=4495;AF=0.897564;AN=5008;NS=2504;DP=20281;EAS_AF=0.9216;AMR_AF=0.866;AFR_AF=0.8691;EUR_AF=0.8917;SAS_AF=0.9397;AA=T|||;VT=SNP
8	644673	rs4735906	G	C	100	PASS	AC=3080;AF=0.615016;AN=5008;NS=2504;DP=17487;EAS_AF=0.87;AMR_AF=0.5778;AFR_AF=0.767;EUR_AF=0.3648;SAS_AF=0.4305;AA=G|||;VT=SNP
8	644824	rs7012226	G	A	100	PASS	AC=1285;AF=0.256589;AN=5008;NS=2504;DP=19935;EAS_AF=0.4633;AMR_AF=0.1657;AFR_AF=0.3064;EUR_AF=0.1183;SAS_AF=0.183;AA=G|||;VT=SNP
8	645142	rs13340625	A	G	100	PASS	AC=3469;AF=0.692692;AN=5008;NS=2504;DP=16932;EAS_AF=0.874;AMR_AF=0.7032;AFR_AF=0.5946;EUR_AF=0.6451;SAS_AF=0.68;AA=G|||;VT=SNP
8	645376	rs12716640	A	C	100	PASS	AC=4531;AF=0.904752;AN=5008;NS=2504;DP=19956;EAS_AF=0.9226;AMR_AF=0.8847;AFR_AF=0.8555;EUR_AF=0.9175;SAS_AF=0.954;AA=C|||;VT=SNP
8	647043	rs10093234	G	C	100	PASS	AC=3696;AF=0.738019;AN=5008;NS=2504;DP=21167;EAS_AF=0.871;AMR_AF=0.6945;AFR_AF=0.7837;EUR_AF=0.6362;SAS_AF=0.6748;AA=C|||;VT=SNP
8	647415	rs13340604	G	A	100	PASS	AC=1304;AF=0.260383;AN=5008;NS=2504;DP=13935;EAS_AF=0.4613;AMR_AF=0.1657;AFR_AF=0.3207;EUR_AF=0.1193;SAS_AF=0.184;AA=G|||;VT=SNP
8	647486	rs10093766	G	A	100	PASS	AC=1292;AF=0.257987;AN=5008;NS=2504;DP=13130;EAS_AF=0.3978;AMR_AF=0.3617;AFR_AF=0.1505;EUR_AF=0.2197;SAS_AF=0.2249;AA=G|||;VT=SNP
8	647946	rs58155246	G	A	100	PASS	AC=2269;AF=0.453075;AN=5008;NS=2504;DP=12249;EAS_AF=0.4554;AMR_AF=0.5533;AFR_AF=0.32;EUR_AF=0.503;SAS_AF=0.5082;AA=G|||;VT=SNP
8	648048	rs58004422	G	A	100	PASS	AC=943;AF=0.188299;AN=5008;NS=2504;DP=12486;EAS_AF=0.0506;AMR_AF=0.1931;AFR_AF=0.1558;EUR_AF=0.2813;SAS_AF=0.2751;AA=A|||;VT=SNP
8	648178	rs13256605	T	C	100	PASS	AC=833;AF=0.166334;AN=5008;NS=2504;DP=18169;EAS_AF=0.0516;AMR_AF=0.1888;AFR_AF=0.0711;EUR_AF=0.2813;SAS_AF=0.2791;AA=T|||;VT=SNP
8	648223	rs145618050	C	T	100	PASS	AC=2145;AF=0.428315;AN=5008;NS=2504;DP=17631;EAS_AF=0.4504;AMR_AF=0.549;AFR_AF=0.2398;EUR_AF=0.5;SAS_AF=0.501;AA=T|||;VT=SNP
8	648408	rs2335873	A	G	100	PASS	AC=4589;AF=0.916334;AN=5008;NS=2504;DP=15140;EAS_AF=0.9226;AMR_AF=0.8905;AFR_AF=0.8964;EUR_AF=0.9175;SAS_AF=0.954;AA=G|||;VT=SNP
8	648795	rs733933	A	G	100	PASS	AC=877;AF=0.17512;AN=5008;NS=2504;DP=16920;EAS_AF=0.4603;AMR_AF=0.1412;AFR_AF=0.0129;EUR_AF=0.1173;SAS_AF=0.184;AA=A|||;VT=SNP
8	648847	rs733932	G	A	100	PASS	AC=1298;AF=0.259185;AN=5008;NS=2504;DP=16885;EAS_AF=0.3919;AMR_AF=0.3617;AFR_AF=0.1604;EUR_AF=0.2177;SAS_AF=0.226;AA=G|||;VT=SNP
8	649077	rs12550549	C	T	100	PASS	AC=834;AF=0.166534;AN=5008;NS=2504;DP=14115;EAS_AF=0.0516;AMR_AF=0.1902;AFR_AF=0.0711;EUR_AF=0.2813;SAS_AF=0.2791;AA=C|||;VT=SNP
8	649220	rs56756385	G	A	100	PASS	AC=704;AF=0.140575;AN=5008;NS=2504;DP=19052;EAS_AF=0.0516;AMR_AF=0.1571;AFR_AF=0.0197;EUR_AF=0.2555;SAS_AF=0.2658;AA=G|||;VT=SNP
8	649330	rs28573947	C	T	100	PASS	AC=1294;AF=0.258387;AN=5008;NS=2504;DP=16785;EAS_AF=0.4613;AMR_AF=0.1657;AFR_AF=0.3132;EUR_AF=0.1193;SAS_AF=0.184;AA=C|||;VT=SNP
8	649658	rs58344720	G	C	100	PASS	AC=3283;AF=0.655551;AN=5008;NS=2504;DP=17449;EAS_AF=0.4613;AMR_AF=0.7233;AFR_AF=0.5756;EUR_AF=0.7982;SAS_AF=0.7689;AA=C|||;VT=SNP
8	650968	rs11780544	G	A	100	PASS	AC=1412;AF=0.281949;AN=5008;NS=2504;DP=19606;EAS_AF=0.3998;AMR_AF=0.3674;AFR_AF=0.2345;EUR_AF=0.2217;SAS_AF=0.226;AA=G|||;VT=SNP
8	651213	rs11781309	G	A	100	PASS	AC=3276;AF=0.654153;AN=5008;NS=2504;DP=16492;EAS_AF=0.4613;AMR_AF=0.7233;AFR_AF=0.5696;EUR_AF=0.7992;SAS_AF=0.7689;AA=g|||;VT=SNP
8	651416	rs11786287	T	G	100	PASS	AC=3294;AF=0.657748;AN=5008;NS=2504;DP=17226;EAS_AF=0.4633;AMR_AF=0.7248;AFR_AF=0.5817;EUR_AF=0.7982;SAS_AF=0.7689;AA=G|||;VT=SNP
8	651610	rs10105489	A	G	100	PASS	AC=702;AF=0.140176;AN=5008;NS=2504;DP=19152;EAS_AF=0.0506;AMR_AF=0.1571;AFR_AF=0.0197;EUR_AF=0.2545;SAS_AF=0.2658;AA=A|||;VT=SNP
8	651820	rs10089010	G	A	100	PASS	AC=701;AF=0.139976;AN=5008;NS=2504;DP=16781;EAS_AF=0.0506;AMR_AF=0.1571;AFR_AF=0.0197;EUR_AF=0.2545;SAS_AF=0.2648;AA=G|||;VT=SNP
8	652315	rs34140873	C	A	100	PASS	AC=807;AF=0.161142;AN=5008;NS=2504;DP=17368;EAS_AF=0.0486;AMR_AF=0.1888;AFR_AF=0.0545;EUR_AF=0.2803;SAS_AF=0.2791;AA=C|||;VT=SNP
8	652847	rs2167545	C	T	100	PASS	AC=2205;AF=0.440296;AN=5008;NS=2504;DP=17795;EAS_AF=0.4087;AMR_AF=0.5231;AFR_AF=0.3253;EUR_AF=0.5169;SAS_AF=0.4908;AA=C|||;VT=SNP
8	652874	rs2167544	C	A	100	PASS	AC=3013;AF=0.601637;AN=5008;NS=2504;DP=18564;EAS_AF=0.4563;AMR_AF=0.7118;AFR_AF=0.382;EUR_AF=0.7972;SAS_AF=0.7689;AA=A|||;VT=SNP
8	652881	rs10093046	G	C	100	PASS	AC=802;AF=0.160144;AN=5008;NS=2504;DP=18386;EAS_AF=0.0437;AMR_AF=0.1888;AFR_AF=0.0552;EUR_AF=0.2803;SAS_AF=0.2781;AA=G|||;VT=SNP
8	653673	rs17739536	C	T	100	PASS	AC=796;AF=0.158946;AN=5008;NS=2504;DP=19020;EAS_AF=0.0407;AMR_AF=0.1744;AFR_AF=0.0703;EUR_AF=0.2664;SAS_AF=0.2791;AA=T|||;VT=SNP
8	653737	rs10867018	G	C	100	PASS	AC=3045;AF=0.608027;AN=5008;NS=2504;DP=20195;EAS_AF=0.4593;AMR_AF=0.7075;AFR_AF=0.4062;EUR_AF=0.7972;SAS_AF=0.7689;AA=G|||;VT=SNP
8	653745	rs10780176	T	C	100	PASS	AC=3197;AF=0.638379;AN=5008;NS=2504;DP=20210;EAS_AF=0.4593;AMR_AF=0.719;AFR_AF=0.5144;EUR_AF=0.7972;SAS_AF=0.7699;AA=C|||;VT=SNP
8	653777	rs11783455	G	A	100	PASS	AC=800;AF=0.159744;AN=5008;NS=2504;DP=21105;EAS_AF=0.0476;AMR_AF=0.1888;AFR_AF=0.0507;EUR_AF=0.2803;SAS_AF=0.2781;AA=G|||;VT=SNP
8	654796	rs10092924	T	G	100	PASS	AC=1505;AF=0.300519;AN=5008;NS=2504;DP=15523;EAS_AF=0.0665;AMR_AF=0.3098;AFR_AF=0.1165;EUR_AF=0.5497;SAS_AF=0.5276;AA=T|||;VT=SNP
8	655056	rs10104028	G	C	100	PASS	AC=1799;AF=0.359225;AN=5008;NS=2504;DP=19848;EAS_AF=0.5119;AMR_AF=0.3127;AFR_AF=0.1982;EUR_AF=0.3708;SAS_AF=0.4407;AA=G|||;VT=SNP
8	655142	rs7004577	T	C	100	PASS	AC=1971;AF=0.39357;AN=5008;NS=2504;DP=19674;EAS_AF=0.5119;AMR_AF=0.3256;AFR_AF=0.3207;EUR_AF=0.3738;SAS_AF=0.4387;AA=t|||;VT=SNP
8	655385	rs7000189	A	G	100	PASS	AC=1550;AF=0.309505;AN=5008;NS=2504;DP=5410;EAS_AF=0.4028;AMR_AF=0.402;AFR_AF=0.2821;EUR_AF=0.2505;SAS_AF=0.2454;AA=G|||;VT=SNP
8	655562	rs7005217	T	G	100	PASS	AC=3323;AF=0.663538;AN=5008;NS=2504;DP=19295;EAS_AF=0.9226;AMR_AF=0.7176;AFR_AF=0.4644;EUR_AF=0.6233;SAS_AF=0.6687;AA=T|||;VT=SNP
8	655649	rs13252476	C	G	100	PASS	AC=1974;AF=0.394169;AN=5008;NS=2504;DP=16806;EAS_AF=0.5188;AMR_AF=0.3242;AFR_AF=0.3328;EUR_AF=0.3718;SAS_AF=0.4213;AA=C|||;VT=SNP
8	655828	rs7834337	A	G	100	PASS	AC=4585;AF=0.915535;AN=5008;NS=2504;DP=21678;EAS_AF=0.9355;AMR_AF=0.8919;AFR_AF=0.8843;EUR_AF=0.9175;SAS_AF=0.9519;AA=G|||;VT=SNP
8	655886	rs11775736	A	C	100	PASS	AC=1939;AF=0.387181;AN=5008;NS=2504;DP=21547;EAS_AF=0.5188;AMR_AF=0.3256;AFR_AF=0.3041;EUR_AF=0.3718;SAS_AF=0.4233;AA=A|||;VT=SNP
8	655888	rs11785410	G	A	100	PASS	AC=651;AF=0.129992;AN=5008;NS=2504;DP=21512;EAS_AF=0.0496;AMR_AF=0.1484;AFR_AF=0.0272;EUR_AF=0.2296;SAS_AF=0.2362;AA=G|||;VT=SNP
8	655913	rs17814323	A	T	100	PASS	AC=1444;AF=0.288339;AN=5008;NS=2504;DP=21983;EAS_AF=0.4067;AMR_AF=0.3862;AFR_AF=0.2428;EUR_AF=0.2197;SAS_AF=0.229;AA=A|||;VT=SNP
8	655961	rs11785436	G	A	100	PASS	AC=652;AF=0.130192;AN=5008;NS=2504;DP=21284;EAS_AF=0.0496;AMR_AF=0.1484;AFR_AF=0.028;EUR_AF=0.2296;SAS_AF=0.2362;AA=G|||;VT=SNP
8	656052	rs7827833	C	G	100	PASS	AC=941;AF=0.187899;AN=5008;NS=2504;DP=20336;EAS_AF=0.0198;AMR_AF=0.1628;AFR_AF=0.1899;EUR_AF=0.2922;SAS_AF=0.2689;AA=G|||;VT=SNP
8	656225	rs11777366	T	C	100	PASS	AC=1271;AF=0.253794;AN=5008;NS=2504;DP=20045;EAS_AF=0.4038;AMR_AF=0.3545;AFR_AF=0.1619;EUR_AF=0.1918;SAS_AF=0.2157;AA=T|||;VT=SNP
8	656238	rs7463586	A	G	100	PASS	AC=1995;AF=0.398363;AN=5008;NS=2504;DP=19552;EAS_AF=0.5179;AMR_AF=0.3242;AFR_AF=0.348;EUR_AF=0.3738;SAS_AF=0.4213;AA=G|||;VT=SNP
8	656271	rs12375293	T	G	100	PASS	AC=744;AF=0.148562;AN=5008;NS=2504;DP=19410;EAS_AF=0.0198;AMR_AF=0.1527;AFR_AF=0.0461;EUR_AF=0.2913;SAS_AF=0.2699;AA=T|||;VT=SNP
8	656504	rs11137039	T	C	100	PASS	AC=1828;AF=0.365016;AN=5008;NS=2504;DP=16052;EAS_AF=0.5317;AMR_AF=0.33;AFR_AF=0.1989;EUR_AF=0.3817;SAS_AF=0.4254;AA=T|||;VT=SNP
8	656730	rs11137042	A	G	100	PASS	AC=3426;AF=0.684105;AN=5008;NS=2504;DP=17015;EAS_AF=0.9216;AMR_AF=0.7089;AFR_AF=0.5855;EUR_AF=0.5924;SAS_AF=0.6493;AA=A|||;VT=SNP
8	657317	rs7813999	A	C	100	PASS	AC=4318;AF=0.86222;AN=5008;NS=2504;DP=17555;EAS_AF=0.9901;AMR_AF=0.8487;AFR_AF=0.9576;EUR_AF=0.7058;SAS_AF=0.772;AA=C|||;VT=SNP
8	657354	rs78073170	C	T	100	PASS	AC=401;AF=0.0800719;AN=5008;NS=2504;DP=16310;EAS_AF=0.0903;AMR_AF=0.0692;AFR_AF=0.1649;EUR_AF=0.0258;SAS_AF=0.0184;AA=C|||;VT=SNP
8	657581	rs1669625	T	C	100	PASS	AC=1397;AF=0.278954;AN=5008;NS=2504;DP=19061;EAS_AF=0.3988;AMR_AF=0.3674;AFR_AF=0.2292;EUR_AF=0.2286;SAS_AF=0.2117;AA=T|||;VT=SNP
8	657650	rs1616976	C	T	100	PASS	AC=2310;AF=0.461262;AN=5008;NS=2504;DP=19490;EAS_AF=0.4067;AMR_AF=0.5519;AFR_AF=0.3631;EUR_AF=0.5596;SAS_AF=0.4847;AA=T|||;VT=SNP
8	657979	rs12375299	A	G	100	PASS	AC=803;AF=0.160343;AN=5008;NS=2504;DP=18281;EAS_AF=0.0129;AMR_AF=0.1715;AFR_AF=0.0492;EUR_AF=0.34;SAS_AF=0.2699;AA=A|||;VT=SNP
8	658083	rs12674749	G	A	100	PASS	AC=932;AF=0.186102;AN=5008;NS=2504;DP=18743;EAS_AF=0.4613;AMR_AF=0.1542;AFR_AF=0.0295;EUR_AF=0.1352;SAS_AF=0.1892;AA=G|||;VT=SNP
8	658447	rs1703941	G	A	100	PASS	AC=4315;AF=0.861621;AN=5008;NS=2504;DP=19182;EAS_AF=0.9345;AMR_AF=0.8703;AFR_AF=0.6914;EUR_AF=0.9185;SAS_AF=0.9519;AA=A|||;VT=SNP
8	658460	rs12543394	C	T	100	PASS	AC=598;AF=0.119409;AN=5008;NS=2504;DP=18655;EAS_AF=0.0466;AMR_AF=0.1297;AFR_AF=0.0325;EUR_AF=0.1869;SAS_AF=0.2352;AA=C|||;VT=SNP
8	658638	rs13260955	A	G	100	PASS	AC=1462;AF=0.291933;AN=5008;NS=2504;DP=15843;EAS_AF=0.4038;AMR_AF=0.3847;AFR_AF=0.2625;EUR_AF=0.2227;SAS_AF=0.2219;AA=A|||;VT=SNP
8	658645	rs13254443	G	C	100	PASS	AC=1313;AF=0.262181;AN=5008;NS=2504;DP=15216;EAS_AF=0.4038;AMR_AF=0.3573;AFR_AF=0.1899;EUR_AF=0.1988;SAS_AF=0.2117;AA=G|||;VT=SNP
8	658949	rs11777311	C	T	100	PASS	AC=571;AF=0.114018;AN=5008;NS=2504;DP=16310;EAS_AF=0.0476;AMR_AF=0.1297;AFR_AF=0.0129;EUR_AF=0.1859;SAS_AF=0.2342;AA=C|||;VT=SNP
8	659369	rs78380509	C	T	100	PASS	AC=802;AF=0.160144;AN=5008;NS=2504;DP=17546;EAS_AF=0.0129;AMR_AF=0.1715;AFR_AF=0.0484;EUR_AF=0.34;SAS_AF=0.2699;AA=C|||;VT=SNP
8	659377	rs73521174	G	C	100	PASS	AC=2188;AF=0.436901;AN=5008;NS=2504;DP=17370;EAS_AF=0.4792;AMR_AF=0.366;AFR_AF=0.3911;EUR_AF=0.4821;SAS_AF=0.4591;AA=C|||;VT=SNP
8	659378	rs75086308	G	A	100	PASS	AC=802;AF=0.160144;AN=5008;NS=2504;DP=17384;EAS_AF=0.0129;AMR_AF=0.1715;AFR_AF=0.0484;EUR_AF=0.34;SAS_AF=0.2699;AA=G|||;VT=SNP
8	659533	rs3779742	C	T	100	PASS	AC=805;AF=0.160743;AN=5008;NS=2504;DP=22092;EAS_AF=0.0139;AMR_AF=0.1715;AFR_AF=0.0492;EUR_AF=0.341;SAS_AF=0.2699;AA=C|||;VT=SNP
8	659582	rs3779743	T	G	100	PASS	AC=653;AF=0.130391;AN=5008;NS=2504;DP=21433;EAS_AF=0.2917;AMR_AF=0.1729;AFR_AF=0.0582;EUR_AF=0.0835;SAS_AF=0.0798;AA=T|||;VT=SNP
8	659601	rs1703944	C	A	100	PASS	AC=881;AF=0.175919;AN=5008;NS=2504;DP=20546;EAS_AF=0.1161;AMR_AF=0.2061;AFR_AF=0.2254;EUR_AF=0.168;SAS_AF=0.1575;AA=C|||;VT=SNP
8	659608	rs55970100	A	T	100	PASS	AC=874;AF=0.174521;AN=5008;NS=2504;DP=20217;EAS_AF=0.0129;AMR_AF=0.1744;AFR_AF=0.1006;EUR_AF=0.341;SAS_AF=0.2699;AA=A|||;VT=SNP
8	660032	rs1703946	G	C	100	PASS	AC=2712;AF=0.541534;AN=5008;NS=2504;DP=20745;EAS_AF=0.8611;AMR_AF=0.562;AFR_AF=0.4924;EUR_AF=0.3817;SAS_AF=0.4284;AA=G|||;VT=SNP
8	660119	rs9657421	G	A	100	PASS	AC=804;AF=0.160543;AN=5008;NS=2504;DP=19323;EAS_AF=0.0129;AMR_AF=0.1715;AFR_AF=0.0492;EUR_AF=0.34;SAS_AF=0.271;AA=g|||;VT=SNP
8	660388	rs143406140	G	A	100	PASS	AC=601;AF=0.120008;AN=5008;NS=2504;DP=18832;EAS_AF=0.0516;AMR_AF=0.1297;AFR_AF=0.0333;EUR_AF=0.1859;SAS_AF=0.2331;AA=-|||;VT=SNP
8	660575	rs4735907	G	C	100	PASS	AC=1402;AF=0.279952;AN=5008;NS=2504;DP=20634;EAS_AF=0.3869;AMR_AF=0.3559;AFR_AF=0.2368;EUR_AF=0.2256;SAS_AF=0.2301;AA=G|||;VT=SNP
8	660944	rs1669620	A	C	100	PASS	AC=2631;AF=0.525359;AN=5008;NS=2504;DP=20453;EAS_AF=0.869;AMR_AF=0.5389;AFR_AF=0.4554;EUR_AF=0.3678;SAS_AF=0.4182;AA=A|||;VT=SNP
8	661450	rs1669619	A	T	100	PASS	AC=1767;AF=0.352835;AN=5008;NS=2504;DP=17492;EAS_AF=0.3879;AMR_AF=0.3948;AFR_AF=0.469;EUR_AF=0.2495;SAS_AF=0.2362;AA=T|||;VT=SNP
8	661619	rs1669618	T	G	100	PASS	AC=2873;AF=0.573682;AN=5008;NS=2504;DP=15221;EAS_AF=0.87;AMR_AF=0.572;AFR_AF=0.5968;EUR_AF=0.3887;SAS_AF=0.4284;AA=T|||;VT=SNP
8	661901	rs1669617	T	C	100	PASS	AC=1534;AF=0.30631;AN=5008;NS=2504;DP=18935;EAS_AF=0.3879;AMR_AF=0.3818;AFR_AF=0.3018;EUR_AF=0.2485;SAS_AF=0.2342;AA=C|||;VT=SNP
8	662139	rs11786819	G	A	100	PASS	AC=614;AF=0.122604;AN=5008;NS=2504;DP=18800;EAS_AF=0.0516;AMR_AF=0.1326;AFR_AF=0.0333;EUR_AF=0.1968;SAS_AF=0.2331;AA=T|||;VT=SNP
8	662224	rs1703949	T	C	100	PASS	AC=1606;AF=0.320687;AN=5008;NS=2504;DP=18487;EAS_AF=0.3879;AMR_AF=0.3847;AFR_AF=0.354;EUR_AF=0.2495;SAS_AF=0.2342;AA=T|||;VT=SNP
8	662468	rs1669616	T	G	100	PASS	AC=1600;AF=0.319489;AN=5008;NS=2504;DP=17877;EAS_AF=0.3899;AMR_AF=0.3746;AFR_AF=0.3661;EUR_AF=0.2416;SAS_AF=0.2249;AA=T|||;VT=SNP
8	662496	rs1703950	C	G	100	PASS	AC=1535;AF=0.30651;AN=5008;NS=2504;DP=17359;EAS_AF=0.3879;AMR_AF=0.3818;AFR_AF=0.3026;EUR_AF=0.2485;SAS_AF=0.2342;AA=C|||;VT=SNP
8	662506	rs1703951	A	T	100	PASS	AC=1505;AF=0.300519;AN=5008;NS=2504;DP=17170;EAS_AF=0.3879;AMR_AF=0.3804;AFR_AF=0.2806;EUR_AF=0.2485;SAS_AF=0.2342;AA=A|||;VT=SNP
8	662620	rs1703952	G	A	100	PASS	AC=1611;AF=0.321685;AN=5008;NS=2504;DP=15510;EAS_AF=0.3869;AMR_AF=0.3862;AFR_AF=0.3585;EUR_AF=0.2485;SAS_AF=0.2342;AA=A|||;VT=SNP
8	663050	rs1703953	G	C	100	PASS	AC=2792;AF=0.557508;AN=5008;NS=2504;DP=16606;EAS_AF=0.869;AMR_AF=0.5692;AFR_AF=0.5363;EUR_AF=0.3917;SAS_AF=0.4274;AA=G|||;VT=SNP
8	665238	rs11137063	C	T	100	PASS	AC=1478;AF=0.295128;AN=5008;NS=2504;DP=19504;EAS_AF=0.3859;AMR_AF=0.3761;AFR_AF=0.2595;EUR_AF=0.2495;SAS_AF=0.2393;AA=C|||;VT=SNP
8	666258	rs4735912	T	C	100	PASS	AC=560;AF=0.111821;AN=5008;NS=2504;DP=17731;EAS_AF=0.0456;AMR_AF=0.1268;AFR_AF=0.0136;EUR_AF=0.1809;SAS_AF=0.2311;AA=T|||;VT=SNP
8	666899	rs58923835	A	C	100	PASS	AC=622;AF=0.124201;AN=5008;NS=2504;DP=17522;EAS_AF=0.0188;AMR_AF=0.1484;AFR_AF=0.031;EUR_AF=0.2346;SAS_AF=0.228;AA=A|||;VT=SNP
8	667020	rs73178863	C	T	100	PASS	AC=635;AF=0.126797;AN=5008;NS=2504;DP=18695;EAS_AF=0.0437;AMR_AF=0.1254;AFR_AF=0.0764;EUR_AF=0.17;SAS_AF=0.2372;AA=C|||;VT=SNP
8	669576	rs4735816	C	T	100	PASS	AC=1129;AF=0.225439;AN=5008;NS=2504;DP=16464;EAS_AF=0.4821;AMR_AF=0.183;AFR_AF=0.1543;EUR_AF=0.1412;SAS_AF=0.1738;AA=C|||;VT=SNP
8	670092	rs59941027	C	G	100	PASS	AC=603;AF=0.120407;AN=5008;NS=2504;DP=19019;EAS_AF=0.0446;AMR_AF=0.1282;AFR_AF=0.0431;EUR_AF=0.1819;SAS_AF=0.2342;AA=C|||;VT=SNP
8	670533	rs10110585	A	G	100	PASS	AC=2642;AF=0.527556;AN=5008;NS=2504;DP=20671;EAS_AF=0.5694;AMR_AF=0.4654;AFR_AF=0.6203;EUR_AF=0.4652;SAS_AF=0.4673;AA=A|||;VT=SNP
8	671209	rs7826157	T	C	100	PASS	AC=3403;AF=0.679513;AN=5008;NS=2504;DP=12864;EAS_AF=0.6171;AMR_AF=0.6239;AFR_AF=0.7118;EUR_AF=0.6938;SAS_AF=0.7249;AA=C|||;VT=SNP
8	671257	rs13248583	A	T	100	PASS	AC=3837;AF=0.766174;AN=5008;NS=2504;DP=12271;EAS_AF=0.5357;AMR_AF=0.8141;AFR_AF=0.8011;EUR_AF=0.8618;SAS_AF=0.8241;AA=a|||;VT=SNP
8	671483	rs57131701	G	A	100	PASS	AC=1112;AF=0.222045;AN=5008;NS=2504;DP=13789;EAS_AF=0.4623;AMR_AF=0.1816;AFR_AF=0.1589;EUR_AF=0.1372;SAS_AF=0.1759;AA=g|||;VT=SNP
8	671714	rs73178870	C	T	100	PASS	AC=579;AF=0.115615;AN=5008;NS=2504;DP=18939;EAS_AF=0.0456;AMR_AF=0.1239;AFR_AF=0.0136;EUR_AF=0.1968;SAS_AF=0.2362;AA=C|||;VT=SNP
8	672923	rs11781956	A	G	100	PASS	AC=590;AF=0.117812;AN=5008;NS=2504;DP=18990;EAS_AF=0.0476;AMR_AF=0.134;AFR_AF=0.0174;EUR_AF=0.1899;SAS_AF=0.2403;AA=A|||;VT=SNP
8	672924	rs56130803	A	G	100	PASS	AC=1175;AF=0.234625;AN=5008;NS=2504;DP=18955;EAS_AF=0.4831;AMR_AF=0.1844;AFR_AF=0.1831;EUR_AF=0.1451;SAS_AF=0.1759;AA=A|||;VT=SNP
8	672996	rs56136177	T	C	100	PASS	AC=1242;AF=0.248003;AN=5008;NS=2504;DP=18075;EAS_AF=0.4831;AMR_AF=0.1859;AFR_AF=0.2322;EUR_AF=0.1461;SAS_AF=0.1759;AA=T|||;VT=SNP
8	673024	rs59135086	A	G	100	PASS	AC=2504;AF=0.5;AN=5008;NS=2504;DP=17366;EAS_AF=0.5685;AMR_AF=0.4553;AFR_AF=0.525;EUR_AF=0.4592;SAS_AF=0.4693;AA=G|||;VT=SNP
8	673082	rs60603343	A	G	100	PASS	AC=3297;AF=0.658347;AN=5008;NS=2504;DP=16071;EAS_AF=0.6161;AMR_AF=0.5994;AFR_AF=0.6921;EUR_AF=0.6491;SAS_AF=0.7076;AA=G|||;VT=SNP
8	673108	rs10105475	G	C	100	PASS	AC=2501;AF=0.499401;AN=5008;NS=2504;DP=15963;EAS_AF=0.5685;AMR_AF=0.4524;AFR_AF=0.525;EUR_AF=0.4592;SAS_AF=0.4683;AA=C|||;VT=SNP
8	673121	rs55705212	C	T	100	PASS	AC=1181;AF=0.235823;AN=5008;NS=2504;DP=15859;EAS_AF=0.4831;AMR_AF=0.1844;AFR_AF=0.1891;EUR_AF=0.1441;SAS_AF=0.1748;AA=C|||;VT=SNP
8	673301	rs73178873	G	A	100	PASS	AC=590;AF=0.117812;AN=5008;NS=2504;DP=17939;EAS_AF=0.0476;AMR_AF=0.134;AFR_AF=0.0189;EUR_AF=0.1899;SAS_AF=0.2382;AA=A|||;VT=SNP
8	673561	rs10094564	A	G	100	PASS	AC=2502;AF=0.499601;AN=5008;NS=2504;DP=15754;EAS_AF=0.5694;AMR_AF=0.451;AFR_AF=0.525;EUR_AF=0.4592;SAS_AF=0.4693;AA=A|||;VT=SNP
8	673609	rs10106060	G	A	100	PASS	AC=979;AF=0.195487;AN=5008;NS=2504;DP=17362;EAS_AF=0.0853;AMR_AF=0.2536;AFR_AF=0.1036;EUR_AF=0.3111;SAS_AF=0.273;AA=G|||;VT=SNP
8	673751	rs4735914	A	C	100	PASS	AC=2655;AF=0.530152;AN=5008;NS=2504;DP=16249;EAS_AF=0.5694;AMR_AF=0.4611;AFR_AF=0.6377;EUR_AF=0.4573;SAS_AF=0.4683;AA=C|||;VT=SNP
8	674218	rs7836526	A	C	100	PASS	AC=2506;AF=0.500399;AN=5008;NS=2504;DP=16357;EAS_AF=0.5675;AMR_AF=0.451;AFR_AF=0.5295;EUR_AF=0.4592;SAS_AF=0.4693;AA=A|||;VT=SNP
8	674257	rs60601752	G	A	100	PASS	AC=1087;AF=0.217053;AN=5008;NS=2504;DP=17531;EAS_AF=0.4762;AMR_AF=0.1715;AFR_AF=0.1808;EUR_AF=0.0934;SAS_AF=0.1585;AA=G|||;VT=SNP
8	674289	rs73178875	A	G	100	PASS	AC=361;AF=0.0720847;AN=5008;NS=2504;DP=17610;EAS_AF=0.0675;AMR_AF=0.1037;AFR_AF=0.0635;EUR_AF=0.0845;SAS_AF=0.0532;AA=A|||;VT=SNP
8	674314	rs28646087	A	T	100	PASS	AC=978;AF=0.195288;AN=5008;NS=2504;DP=18124;EAS_AF=0.0853;AMR_AF=0.2536;AFR_AF=0.1029;EUR_AF=0.3111;SAS_AF=0.273;AA=A|||;VT=SNP
8	674610	rs7841305	T	C	100	PASS	AC=2664;AF=0.531949;AN=5008;NS=2504;DP=17109;EAS_AF=0.5675;AMR_AF=0.4582;AFR_AF=0.6399;EUR_AF=0.4662;SAS_AF=0.4693;AA=T|||;VT=SNP
8	674726	rs73178876	C	A	100	PASS	AC=626;AF=0.125;AN=5008;NS=2504;DP=19739;EAS_AF=0.0486;AMR_AF=0.1383;AFR_AF=0.0469;EUR_AF=0.1889;SAS_AF=0.2342;AA=A|||;VT=SNP
8	674793	rs67828758	C	T	100	PASS	AC=2548;AF=0.508786;AN=5008;NS=2504;DP=19203;EAS_AF=0.5645;AMR_AF=0.4524;AFR_AF=0.5681;EUR_AF=0.4533;SAS_AF=0.4683;AA=C|||;VT=SNP
8	675350	rs73178877	G	A	100	PASS	AC=779;AF=0.155551;AN=5008;NS=2504;DP=18812;EAS_AF=0.0486;AMR_AF=0.1499;AFR_AF=0.1551;EUR_AF=0.1899;SAS_AF=0.2352;AA=G|||;VT=SNP
8	675554	rs73178879	C	T	100	PASS	AC=990;AF=0.197684;AN=5008;NS=2504;DP=18822;EAS_AF=0.0853;AMR_AF=0.2522;AFR_AF=0.112;EUR_AF=0.3121;SAS_AF=0.273;AA=C|||;VT=SNP
8	675683	rs58523286	C	T	100	PASS	AC=317;AF=0.0632987;AN=5008;NS=2504;DP=20256;EAS_AF=0.0665;AMR_AF=0.0994;AFR_AF=0.0348;EUR_AF=0.0835;SAS_AF=0.0521;AA=c|||;VT=SNP
8	675703	rs59768128	C	A	100	PASS	AC=3352;AF=0.669329;AN=5008;NS=2504;DP=20187;EAS_AF=0.6151;AMR_AF=0.621;AFR_AF=0.705;EUR_AF=0.668;SAS_AF=0.7127;AA=c|||;VT=SNP
8	675858	rs73178881	C	T	100	PASS	AC=706;AF=0.140974;AN=5008;NS=2504;DP=22381;EAS_AF=0.0486;AMR_AF=0.1599;AFR_AF=0.0484;EUR_AF=0.2356;SAS_AF=0.2505;AA=t|||;VT=SNP
8	676183	rs4735915	T	C	100	PASS	AC=1162;AF=0.232029;AN=5008;NS=2504;DP=23810;EAS_AF=0.4821;AMR_AF=0.1715;AFR_AF=0.2315;EUR_AF=0.0944;SAS_AF=0.1595;AA=t|||;VT=SNP
8	676191	rs12549425	A	G	100	PASS	AC=841;AF=0.167931;AN=5008;NS=2504;DP=24423;EAS_AF=0.0496;AMR_AF=0.1542;AFR_AF=0.1566;EUR_AF=0.2306;SAS_AF=0.2505;AA=g|||;VT=SNP
8	676277	rs12549443	A	G	100	PASS	AC=850;AF=0.169728;AN=5008;NS=2504;DP=25804;EAS_AF=0.0486;AMR_AF=0.1628;AFR_AF=0.1566;EUR_AF=0.2346;SAS_AF=0.2505;AA=g|||;VT=SNP
8	676308	rs56948427	G	A	100	PASS	AC=1093;AF=0.218251;AN=5008;NS=2504;DP=28227;EAS_AF=0.4812;AMR_AF=0.17;AFR_AF=0.1823;EUR_AF=0.0934;SAS_AF=0.1585;AA=g|||;VT=SNP
8	676463	rs12550103	T	C	100	PASS	AC=856;AF=0.170927;AN=5008;NS=2504;DP=30344;EAS_AF=0.0496;AMR_AF=0.1643;AFR_AF=0.1566;EUR_AF=0.2376;SAS_AF=0.2515;AA=c|||;VT=SNP
8	676639	rs111161374	G	A	100	PASS	AC=339;AF=0.0676917;AN=5008;NS=2504;DP=32368;EAS_AF=0.0675;AMR_AF=0.1023;AFR_AF=0.0499;EUR_AF=0.0825;SAS_AF=0.0521;AA=-|||;VT=SNP
8	676764	rs56651677	G	A	100	PASS	AC=1098;AF=0.219249;AN=5008;NS=2504;DP=35990;EAS_AF=0.4792;AMR_AF=0.17;AFR_AF=0.1876;EUR_AF=0.0934;SAS_AF=0.1585;AA=-|||;VT=SNP
8	677063	rs11782509	G	A	100	PASS	AC=663;AF=0.132388;AN=5008;NS=2504;DP=30401;EAS_AF=0.0486;AMR_AF=0.1499;AFR_AF=0.0227;EUR_AF=0.2336;SAS_AF=0.2505;AA=g|||;VT=SNP
8	677305	rs4735916	G	A	100	PASS	AC=1086;AF=0.216853;AN=5008;NS=2504;DP=24556;EAS_AF=0.4712;AMR_AF=0.17;AFR_AF=0.1823;EUR_AF=0.0944;SAS_AF=0.1605;AA=-|||;VT=SNP
8	677430	rs73178883	A	G	100	PASS	AC=445;AF=0.0888578;AN=5008;NS=2504;DP=23010;EAS_AF=0.0268;AMR_AF=0.0965;AFR_AF=0.0083;EUR_AF=0.1322;SAS_AF=0.2117;AA=-|||;VT=SNP
8	677809	rs7011127	G	A	100	PASS	AC=2312;AF=0.461661;AN=5008;NS=2504;DP=18804;EAS_AF=0.505;AMR_AF=0.3631;AFR_AF=0.5703;EUR_AF=0.3628;SAS_AF=0.4417;AA=N|||;VT=SNP
8	677891	rs10094174	G	A	100	PASS	AC=1237;AF=0.247005;AN=5008;NS=2504;DP=19598;EAS_AF=0.3988;AMR_AF=0.3444;AFR_AF=0.0953;EUR_AF=0.2406;SAS_AF=0.2331;AA=g|||;VT=SNP
8	677915	rs73670602	A	G	100	PASS	AC=1196;AF=0.238818;AN=5008;NS=2504;DP=19036;EAS_AF=0.4593;AMR_AF=0.1873;AFR_AF=0.2118;EUR_AF=0.1501;SAS_AF=0.1759;AA=a|||;VT=SNP
8	677991	rs73178884	G	A	100	PASS	AC=943;AF=0.188299;AN=5008;NS=2504;DP=17130;EAS_AF=0.0903;AMR_AF=0.2334;AFR_AF=0.1309;EUR_AF=0.2575;SAS_AF=0.2638;AA=g|||;VT=SNP
8	678090	rs55965165	C	T	100	PASS	AC=942;AF=0.188099;AN=5008;NS=2504;DP=18492;EAS_AF=0.0893;AMR_AF=0.2334;AFR_AF=0.1309;EUR_AF=0.2584;SAS_AF=0.2628;AA=c|||;VT=SNP
8	678152	rs76801592	G	C	100	PASS	AC=291;AF=0.058107;AN=5008;NS=2504;DP=19530;EAS_AF=0.0714;AMR_AF=0.0879;AFR_AF=0.0492;EUR_AF=0.0447;SAS_AF=0.0491;AA=g|||;VT=SNP
8	679799	rs11784674	G	A	100	PASS	AC=1819;AF=0.363219;AN=5008;NS=2504;DP=19439;EAS_AF=0.1319;AMR_AF=0.402;AFR_AF=0.2852;EUR_AF=0.508;SAS_AF=0.5307;AA=A|||;VT=SNP
8	680851	rs56189376	C	T	100	PASS	AC=1538;AF=0.307109;AN=5008;NS=2504;DP=12041;EAS_AF=0.3958;AMR_AF=0.3689;AFR_AF=0.2269;EUR_AF=0.3121;SAS_AF=0.2751;AA=C|||;VT=SNP
8	681206	rs11781283	G	C	100	PASS	AC=1849;AF=0.369209;AN=5008;NS=2504;DP=8945;EAS_AF=0.12;AMR_AF=0.402;AFR_AF=0.3306;EUR_AF=0.494;SAS_AF=0.5266;AA=c|||;VT=SNP;EX_TARGET
8	681666	rs28433674	G	A	100	PASS	AC=955;AF=0.190695;AN=5008;NS=2504;DP=12676;EAS_AF=0.0804;AMR_AF=0.2435;AFR_AF=0.1074;EUR_AF=0.3022;SAS_AF=0.2648;AA=g|||;VT=SNP
8	683128	rs73178887	G	A	100	PASS	AC=986;AF=0.196885;AN=5008;NS=2504;DP=18401;EAS_AF=0.0823;AMR_AF=0.2507;AFR_AF=0.1074;EUR_AF=0.3231;SAS_AF=0.2679;AA=G|||;VT=SNP
8	684167	rs56057660	T	C	100	PASS	AC=1102;AF=0.220048;AN=5008;NS=2504;DP=19722;EAS_AF=0.4861;AMR_AF=0.1787;AFR_AF=0.1377;EUR_AF=0.1382;SAS_AF=0.1708;AA=T|||;VT=SNP
8	684575	rs73178889	C	G	100	PASS	AC=102;AF=0.0203674;AN=5008;NS=2504;DP=19806;EAS_AF=0.0109;AMR_AF=0.036;AFR_AF=0.003;EUR_AF=0.0586;SAS_AF=0.0031;AA=C|||;VT=SNP
8	684935	rs73178890	G	A	100	PASS	AC=663;AF=0.132388;AN=5008;NS=2504;DP=17029;EAS_AF=0.0159;AMR_AF=0.1527;AFR_AF=0.053;EUR_AF=0.2515;SAS_AF=0.2229;AA=G|||;VT=SNP
8	684972	rs4735918	G	C	100	PASS	AC=2021;AF=0.403554;AN=5008;NS=2504;DP=15904;EAS_AF=0.126;AMR_AF=0.4352;AFR_AF=0.3896;EUR_AF=0.5328;SAS_AF=0.5532;AA=G|||;VT=SNP
8	685705	rs7834882	T	G	100	PASS	AC=955;AF=0.190695;AN=5008;NS=2504;DP=15027;EAS_AF=0.0466;AMR_AF=0.1614;AFR_AF=0.261;EUR_AF=0.1829;SAS_AF=0.273;AA=G|||;VT=SNP
8	686406	rs13268786	G	C	100	PASS	AC=1086;AF=0.216853;AN=5008;NS=2504;DP=10190;EAS_AF=0.0466;AMR_AF=0.1902;AFR_AF=0.3192;EUR_AF=0.2068;SAS_AF=0.2832;AA=G|||;VT=SNP
8	686469	rs34238583	A	G	100	PASS	AC=1581;AF=0.315695;AN=5008;NS=2504;DP=8868;EAS_AF=0.3958;AMR_AF=0.3718;AFR_AF=0.2383;EUR_AF=0.335;SAS_AF=0.2781;AA=A|||;VT=SNP
8	686525	rs13261738	C	G	100	PASS	AC=1075;AF=0.214657;AN=5008;NS=2504;DP=12351;EAS_AF=0.0466;AMR_AF=0.1873;AFR_AF=0.3124;EUR_AF=0.2068;SAS_AF=0.2832;AA=C|||;VT=SNP
8	686580	rs13269162	G	C	100	PASS	AC=937;AF=0.187101;AN=5008;NS=2504;DP=13383;EAS_AF=0.0466;AMR_AF=0.1614;AFR_AF=0.2481;EUR_AF=0.1819;SAS_AF=0.273;AA=G|||;VT=SNP
8	687747	rs141356800	G	A	100	PASS	AC=1081;AF=0.215855;AN=5008;NS=2504;DP=5967;EAS_AF=0.4563;AMR_AF=0.183;AFR_AF=0.149;EUR_AF=0.1302;SAS_AF=0.1697;AA=G|||;VT=SNP
8	689241	rs78916014	C	G	100	PASS	AC=608;AF=0.121406;AN=5008;NS=2504;DP=11160;EAS_AF=0.0486;AMR_AF=0.1427;AFR_AF=0.0234;EUR_AF=0.1799;SAS_AF=0.2536;AA=C|||;VT=SNP
8	691091	rs62484228	G	C	100	PASS	AC=1521;AF=0.303714;AN=5008;NS=2504;DP=18823;EAS_AF=0.3879;AMR_AF=0.3588;AFR_AF=0.2194;EUR_AF=0.3091;SAS_AF=0.2863;AA=G|||;VT=SNP
8	691175	rs73673004	C	T	100	PASS	AC=1095;AF=0.21865;AN=5008;NS=2504;DP=19855;EAS_AF=0.4633;AMR_AF=0.1902;AFR_AF=0.1604;EUR_AF=0.1342;SAS_AF=0.1524;AA=C|||;VT=SNP
8	691711	rs73178894	A	G	100	PASS	AC=615;AF=0.122804;AN=5008;NS=2504;DP=18606;EAS_AF=0.0496;AMR_AF=0.1427;AFR_AF=0.0242;EUR_AF=0.1819;SAS_AF=0.2566;AA=A|||;VT=SNP
8	691982	rs10090755	C	T	100	PASS	AC=1843;AF=0.368011;AN=5008;NS=2504;DP=18683;EAS_AF=0.3879;AMR_AF=0.3862;AFR_AF=0.416;EUR_AF=0.326;SAS_AF=0.3129;AA=C|||;VT=SNP
8	692479	rs4735818	C	T	100	PASS	AC=2088;AF=0.416933;AN=5008;NS=2504;DP=19229;EAS_AF=0.497;AMR_AF=0.3573;AFR_AF=0.4561;EUR_AF=0.3221;SAS_AF=0.4213;AA=T|||;VT=SNP
8	692913	rs7835837	C	G	100	PASS	AC=925;AF=0.184704;AN=5008;NS=2504;DP=18612;EAS_AF=0.0288;AMR_AF=0.2104;AFR_AF=0.2443;EUR_AF=0.1879;SAS_AF=0.2434;AA=G|||;VT=SNP
8	692992	rs6420230	A	G	100	PASS	AC=1620;AF=0.323482;AN=5008;NS=2504;DP=18768;EAS_AF=0.1022;AMR_AF=0.3055;AFR_AF=0.4599;EUR_AF=0.333;SAS_AF=0.3701;AA=A|||;VT=SNP
8	693060	rs6559172	G	C	100	PASS	AC=2056;AF=0.410543;AN=5008;NS=2504;DP=18923;EAS_AF=0.495;AMR_AF=0.3646;AFR_AF=0.5847;EUR_AF=0.3141;SAS_AF=0.2198;AA=C|||;VT=SNP
8	693312	rs12541119	G	C	100	PASS	AC=3177;AF=0.634385;AN=5008;NS=2504;DP=17143;EAS_AF=0.6379;AMR_AF=0.5663;AFR_AF=0.7496;EUR_AF=0.5924;SAS_AF=0.5665;AA=C|||;VT=SNP
8	693433	rs76691662	G	A	100	PASS	AC=416;AF=0.0830671;AN=5008;NS=2504;DP=18570;EAS_AF=0.0595;AMR_AF=0.2075;AFR_AF=0.0038;EUR_AF=0.0467;SAS_AF=0.1636;AA=G|||;VT=SNP
8	694166	rs56896874	G	A	100	PASS	AC=1039;AF=0.207468;AN=5008;NS=2504;DP=19020;EAS_AF=0.1399;AMR_AF=0.281;AFR_AF=0.2133;EUR_AF=0.1869;SAS_AF=0.2382;AA=G|||;VT=SNP
8	694697	rs57973891	G	A	100	PASS	AC=1169;AF=0.233427;AN=5008;NS=2504;DP=18203;EAS_AF=0.1409;AMR_AF=0.2983;AFR_AF=0.3011;EUR_AF=0.1869;SAS_AF=0.2393;AA=G|||;VT=SNP
8	694851	rs34363368	C	G	100	PASS	AC=793;AF=0.158347;AN=5008;NS=2504;DP=19067;EAS_AF=0.0169;AMR_AF=0.2061;AFR_AF=0.0681;EUR_AF=0.338;SAS_AF=0.2076;AA=C|||;VT=SNP
8	694891	rs35826972	A	T	100	PASS	AC=824;AF=0.164537;AN=5008;NS=2504;DP=18299;EAS_AF=0.0208;AMR_AF=0.2089;AFR_AF=0.0741;EUR_AF=0.3479;SAS_AF=0.2147;AA=A|||;VT=SNP
8	695135	rs73178898	G	A	100	PASS	AC=660;AF=0.131789;AN=5008;NS=2504;DP=17720;EAS_AF=0.3254;AMR_AF=0.111;AFR_AF=0.0265;EUR_AF=0.1183;SAS_AF=0.1033;AA=G|||;VT=SNP
8	695943	rs68021393	G	A	100	PASS	AC=762;AF=0.152157;AN=5008;NS=2504;DP=16442;EAS_AF=0.0169;AMR_AF=0.1931;AFR_AF=0.0855;EUR_AF=0.3052;SAS_AF=0.1953;AA=G|||;VT=SNP
8	696114	rs7007719	G	A	100	PASS	AC=3792;AF=0.757188;AN=5008;NS=2504;DP=16027;EAS_AF=0.5585;AMR_AF=0.8055;AFR_AF=0.7345;EUR_AF=0.8429;SAS_AF=0.8701;AA=A|||;VT=SNP
8	697018	rs73523296	G	C	100	PASS	AC=1161;AF=0.231829;AN=5008;NS=2504;DP=18872;EAS_AF=0.1478;AMR_AF=0.2983;AFR_AF=0.3351;EUR_AF=0.1431;SAS_AF=0.2229;AA=G|||;VT=SNP
8	697306	rs55829777	G	T	100	PASS	AC=754;AF=0.150559;AN=5008;NS=2504;DP=14467;EAS_AF=0.3244;AMR_AF=0.1427;AFR_AF=0.0219;EUR_AF=0.1819;SAS_AF=0.1186;AA=G|||;VT=SNP
8	697379	rs56229919	C	T	100	PASS	AC=673;AF=0.134385;AN=5008;NS=2504;DP=14015;EAS_AF=0.0208;AMR_AF=0.1643;AFR_AF=0.0439;EUR_AF=0.2783;SAS_AF=0.2045;AA=C|||;VT=SNP
8	698978	rs7010117	C	T	100	PASS	AC=3230;AF=0.644968;AN=5008;NS=2504;DP=19920;EAS_AF=0.4921;AMR_AF=0.6383;AFR_AF=0.8192;EUR_AF=0.6322;SAS_AF=0.5849;AA=T|||;VT=SNP
8	699545	rs10481384	T	C	100	PASS	AC=3371;AF=0.673123;AN=5008;NS=2504;DP=16362;EAS_AF=0.497;AMR_AF=0.683;AFR_AF=0.8366;EUR_AF=0.6998;SAS_AF=0.5992;AA=t|||;VT=SNP
8	699552	rs10481385	G	A	100	PASS	AC=766;AF=0.152955;AN=5008;NS=2504;DP=16620;EAS_AF=0.3214;AMR_AF=0.1427;AFR_AF=0.0227;EUR_AF=0.1839;SAS_AF=0.1309;AA=g|||;VT=SNP
8	699829	rs78683197	G	A	100	PASS	AC=425;AF=0.0848642;AN=5008;NS=2504;DP=14378;EAS_AF=0.0694;AMR_AF=0.2075;AFR_AF=0.0038;EUR_AF=0.0467;SAS_AF=0.1626;AA=G|||;VT=SNP
8	700073	rs34513530	A	G	100	PASS	AC=803;AF=0.160343;AN=5008;NS=2504;DP=18195;EAS_AF=0.0208;AMR_AF=0.2046;AFR_AF=0.0514;EUR_AF=0.3588;SAS_AF=0.2157;AA=A|||;VT=SNP
8	700307	rs12155813	C	T	100	PASS	AC=764;AF=0.152556;AN=5008;NS=2504;DP=15965;EAS_AF=0.3214;AMR_AF=0.1398;AFR_AF=0.0227;EUR_AF=0.1839;SAS_AF=0.1309;AA=C|||;VT=SNP
8	701319	rs10481386	A	G	100	PASS	AC=829;AF=0.165535;AN=5008;NS=2504;DP=18090;EAS_AF=0.3433;AMR_AF=0.1484;AFR_AF=0.0265;EUR_AF=0.1909;SAS_AF=0.1564;AA=-|||;VT=SNP
8	702085	rs62485571	C	T	100	PASS	AC=608;AF=0.121406;AN=5008;NS=2504;DP=18382;EAS_AF=0.3185;AMR_AF=0.0951;AFR_AF=0.0197;EUR_AF=0.0845;SAS_AF=0.1125;AA=C|||;VT=SNP
8	702507	rs10112777	C	G	100	PASS	AC=792;AF=0.158147;AN=5008;NS=2504;DP=14681;EAS_AF=0.0208;AMR_AF=0.2046;AFR_AF=0.0446;EUR_AF=0.3559;SAS_AF=0.2168;AA=C|||;VT=SNP
8	702519	rs10101865	G	A	100	PASS	AC=727;AF=0.145168;AN=5008;NS=2504;DP=14567;EAS_AF=0.0159;AMR_AF=0.1888;AFR_AF=0.0401;EUR_AF=0.329;SAS_AF=0.2004;AA=G|||;VT=SNP
8	702673	rs34480485	C	T	100	PASS	AC=714;AF=0.142572;AN=5008;NS=2504;DP=18466;EAS_AF=0.3165;AMR_AF=0.1124;AFR_AF=0.0265;EUR_AF=0.1332;SAS_AF=0.1513;AA=T|||;VT=SNP
8	702725	rs78067741	G	A	100	PASS	AC=485;AF=0.096845;AN=5008;NS=2504;DP=17405;EAS_AF=0.0694;AMR_AF=0.2118;AFR_AF=0.0363;EUR_AF=0.0567;SAS_AF=0.1667;AA=G|||;VT=SNP
8	703854	rs28663069	C	G	100	PASS	AC=828;AF=0.165335;AN=5008;NS=2504;DP=15418;EAS_AF=0.0208;AMR_AF=0.2118;AFR_AF=0.0484;EUR_AF=0.3807;SAS_AF=0.2178;AA=C|||;VT=SNP
8	703909	rs28713261	C	A	100	PASS	AC=775;AF=0.154752;AN=5008;NS=2504;DP=13526;EAS_AF=0.0188;AMR_AF=0.1931;AFR_AF=0.0446;EUR_AF=0.3628;SAS_AF=0.2025;AA=A|||;VT=SNP
8	703971	rs7011220	T	C	100	PASS	AC=1973;AF=0.39397;AN=5008;NS=2504;DP=14639;EAS_AF=0.3433;AMR_AF=0.3473;AFR_AF=0.4077;EUR_AF=0.4841;SAS_AF=0.3681;AA=T|||;VT=SNP
8	704490	rs28524105	C	G	100	PASS	AC=830;AF=0.165735;AN=5008;NS=2504;DP=22255;EAS_AF=0.0169;AMR_AF=0.219;AFR_AF=0.0477;EUR_AF=0.3827;SAS_AF=0.2178;AA=C|||;VT=SNP
8	705017	rs35412259	C	G	100	PASS	AC=866;AF=0.172923;AN=5008;NS=2504;DP=19184;EAS_AF=0.0198;AMR_AF=0.2176;AFR_AF=0.0749;EUR_AF=0.3797;SAS_AF=0.2188;AA=C|||;VT=SNP
8	706008	rs10100132	C	T	100	PASS	AC=589;AF=0.117612;AN=5008;NS=2504;DP=17022;EAS_AF=0.0565;AMR_AF=0.1556;AFR_AF=0.0061;EUR_AF=0.1849;SAS_AF=0.2352;AA=C|||;VT=SNP
8	707536	rs73524808	A	G	100	PASS	AC=597;AF=0.119209;AN=5008;NS=2504;DP=17303;EAS_AF=0.0754;AMR_AF=0.0793;AFR_AF=0.2496;EUR_AF=0.0865;SAS_AF=0.0501;AA=a|||;VT=SNP
8	707884	rs13274614	A	G	100	PASS	AC=2744;AF=0.547923;AN=5008;NS=2504;DP=17992;EAS_AF=0.4544;AMR_AF=0.4452;AFR_AF=0.7027;EUR_AF=0.6193;SAS_AF=0.4346;AA=g|||;VT=SNP
8	707950	rs13274882	A	G	100	PASS	AC=2765;AF=0.552117;AN=5008;NS=2504;DP=17219;EAS_AF=0.4534;AMR_AF=0.4452;AFR_AF=0.7209;EUR_AF=0.6173;SAS_AF=0.4346;AA=g|||;VT=SNP
8	709269	rs76742478	C	G	100	PASS	AC=1102;AF=0.220048;AN=5008;NS=2504;DP=13515;EAS_AF=0.4117;AMR_AF=0.1571;AFR_AF=0.2239;EUR_AF=0.1362;SAS_AF=0.1483;AA=c|||;VT=SNP
8	709324	rs56874614	G	C	100	PASS	AC=1995;AF=0.398363;AN=5008;NS=2504;DP=14855;EAS_AF=0.8512;AMR_AF=0.33;AFR_AF=0.208;EUR_AF=0.337;SAS_AF=0.3006;AA=g|||;VT=SNP
8	710040	rs74716135	G	T	100	PASS	AC=212;AF=0.0423323;AN=5008;NS=2504;DP=20720;EAS_AF=0.0476;AMR_AF=0.0605;AFR_AF=0.0015;EUR_AF=0.0616;SAS_AF=0.0593;AA=g|||;VT=SNP
8	710720	rs7460845	G	A	100	PASS	AC=459;AF=0.0916534;AN=5008;NS=2504;DP=16358;EAS_AF=0.0754;AMR_AF=0.0706;AFR_AF=0.1505;EUR_AF=0.0855;SAS_AF=0.0501;AA=G|||;VT=SNP
8	710844	rs7823659	G	T	100	PASS	AC=873;AF=0.174321;AN=5008;NS=2504;DP=16157;EAS_AF=0.0218;AMR_AF=0.2133;AFR_AF=0.0734;EUR_AF=0.3787;SAS_AF=0.2301;AA=G|||;VT=SNP
8	710889	rs78272413	G	A	100	PASS	AC=670;AF=0.133786;AN=5008;NS=2504;DP=17417;EAS_AF=0.3452;AMR_AF=0.085;AFR_AF=0.0197;EUR_AF=0.1074;SAS_AF=0.1319;AA=G|||;VT=SNP
8	711727	rs78833994	C	T	100	PASS	AC=882;AF=0.176118;AN=5008;NS=2504;DP=16922;EAS_AF=0.4256;AMR_AF=0.1686;AFR_AF=0.0666;EUR_AF=0.1402;SAS_AF=0.1094;AA=C|||;VT=SNP
8	712049	rs10100355	G	A	100	PASS	AC=790;AF=0.157748;AN=5008;NS=2504;DP=19471;EAS_AF=0.0119;AMR_AF=0.2003;AFR_AF=0.0673;EUR_AF=0.339;SAS_AF=0.2137;AA=G|||;VT=SNP
8	712146	rs78978253	A	C	100	PASS	AC=413;AF=0.0824681;AN=5008;NS=2504;DP=18819;EAS_AF=0.0675;AMR_AF=0.2075;AFR_AF=0.0038;EUR_AF=0.0457;SAS_AF=0.1534;AA=A|||;VT=SNP
8	712743	rs74325521	A	G	100	PASS	AC=716;AF=0.142971;AN=5008;NS=2504;DP=19240;EAS_AF=0.3502;AMR_AF=0.0965;AFR_AF=0.0257;EUR_AF=0.1223;SAS_AF=0.1421;AA=A|||;VT=SNP
8	713377	rs73181007	A	G	100	PASS	AC=680;AF=0.135783;AN=5008;NS=2504;DP=21110;EAS_AF=0.0645;AMR_AF=0.1715;AFR_AF=0.0121;EUR_AF=0.2058;SAS_AF=0.2791;AA=A|||;VT=SNP
8	713564	rs13275555	T	A	100	PASS	AC=3774;AF=0.753594;AN=5008;NS=2504;DP=21501;EAS_AF=0.8581;AMR_AF=0.6816;AFR_AF=0.6384;EUR_AF=0.829;SAS_AF=0.7751;AA=A|||;VT=SNP
8	714383	rs6986946	C	T	100	PASS	AC=636;AF=0.126997;AN=5008;NS=2504;DP=19682;EAS_AF=0.3155;AMR_AF=0.085;AFR_AF=0.025;EUR_AF=0.1004;SAS_AF=0.1278;AA=C|||;VT=SNP
8	714416	rs10091756	C	T	100	PASS	AC=825;AF=0.164736;AN=5008;NS=2504;DP=19321;EAS_AF=0.0218;AMR_AF=0.2061;AFR_AF=0.0726;EUR_AF=0.3459;SAS_AF=0.2209;AA=C|||;VT=SNP
8	714450	rs11783556	A	G	100	PASS	AC=662;AF=0.132188;AN=5008;NS=2504;DP=18194;EAS_AF=0.0645;AMR_AF=0.1599;AFR_AF=0.0113;EUR_AF=0.1998;SAS_AF=0.2761;AA=A|||;VT=SNP
8	714648	rs7825497	A	G	100	PASS	AC=3768;AF=0.752396;AN=5008;NS=2504;DP=16380;EAS_AF=0.8601;AMR_AF=0.6816;AFR_AF=0.6271;EUR_AF=0.833;SAS_AF=0.7781;AA=G|||;VT=SNP
8	716185	rs10104969	A	G	100	PASS	AC=1032;AF=0.20607;AN=5008;NS=2504;DP=22811;EAS_AF=0.0278;AMR_AF=0.2147;AFR_AF=0.2216;EUR_AF=0.3539;SAS_AF=0.2106;AA=A|||;VT=SNP
8	716894	rs11784243	C	G	100	PASS	AC=643;AF=0.128395;AN=5008;NS=2504;DP=19619;EAS_AF=0.0585;AMR_AF=0.1599;AFR_AF=0.0098;EUR_AF=0.1928;SAS_AF=0.272;AA=C|||;VT=SNP
8	716979	rs7464631	C	G	100	PASS	AC=3745;AF=0.747804;AN=5008;NS=2504;DP=19477;EAS_AF=0.8601;AMR_AF=0.6744;AFR_AF=0.6672;EUR_AF=0.7913;SAS_AF=0.7485;AA=G|||;VT=SNP
8	717098	rs60287636	C	T	100	PASS	AC=459;AF=0.0916534;AN=5008;NS=2504;DP=19149;EAS_AF=0.0744;AMR_AF=0.0821;AFR_AF=0.1021;EUR_AF=0.1262;SAS_AF=0.0665;AA=C|||;VT=SNP
8	717613	rs10103917	C	T	100	PASS	AC=827;AF=0.165136;AN=5008;NS=2504;DP=17764;EAS_AF=0.0198;AMR_AF=0.2089;AFR_AF=0.0983;EUR_AF=0.338;SAS_AF=0.1963;AA=C|||;VT=SNP
8	717960	rs7463086	G	A	100	PASS	AC=2285;AF=0.45627;AN=5008;NS=2504;DP=21247;EAS_AF=0.4236;AMR_AF=0.4539;AFR_AF=0.2549;EUR_AF=0.6083;SAS_AF=0.6074;AA=A|||;VT=SNP
8	719043	rs12386927	G	A	100	PASS	AC=799;AF=0.159545;AN=5008;NS=2504;DP=17814;EAS_AF=0.0188;AMR_AF=0.2003;AFR_AF=0.0885;EUR_AF=0.33;SAS_AF=0.1963;AA=G|||;VT=SNP
8	719296	rs12386928	G	T	100	PASS	AC=766;AF=0.152955;AN=5008;NS=2504;DP=17624;EAS_AF=0.0188;AMR_AF=0.2003;AFR_AF=0.0635;EUR_AF=0.331;SAS_AF=0.1953;AA=G|||;VT=SNP
8	719562	rs10111626	C	T	100	PASS	AC=3559;AF=0.710663;AN=5008;NS=2504;DP=18757;EAS_AF=0.7173;AMR_AF=0.647;AFR_AF=0.6634;EUR_AF=0.7833;SAS_AF=0.7382;AA=T|||;VT=SNP
8	720119	rs13256070	T	A	100	PASS	AC=837;AF=0.167133;AN=5008;NS=2504;DP=21242;EAS_AF=0.0188;AMR_AF=0.2161;AFR_AF=0.0787;EUR_AF=0.3549;SAS_AF=0.2117;AA=T|||;VT=SNP
8	720237	rs6559180	G	T	100	PASS	AC=3781;AF=0.754992;AN=5008;NS=2504;DP=17428;EAS_AF=0.8442;AMR_AF=0.6729;AFR_AF=0.6634;EUR_AF=0.7942;SAS_AF=0.8047;AA=T|||;VT=SNP
8	720329	rs12545531	G	A	100	PASS	AC=786;AF=0.156949;AN=5008;NS=2504;DP=15897;EAS_AF=0.2738;AMR_AF=0.1138;AFR_AF=0.1112;EUR_AF=0.1252;SAS_AF=0.1616;AA=G|||;VT=SNP
8	720491	rs6559181	G	A	100	PASS	AC=3659;AF=0.730631;AN=5008;NS=2504;DP=19681;EAS_AF=0.8403;AMR_AF=0.6614;AFR_AF=0.643;EUR_AF=0.7893;SAS_AF=0.7249;AA=A|||;VT=SNP
8	720794	rs11784310	A	G	100	PASS	AC=1108;AF=0.221246;AN=5008;NS=2504;DP=18934;EAS_AF=0.1538;AMR_AF=0.2795;AFR_AF=0.053;EUR_AF=0.33;SAS_AF=0.365;AA=A|||;VT=SNP
8	721621	rs57916369	T	C	100	PASS	AC=1446;AF=0.288738;AN=5008;NS=2504;DP=16022;EAS_AF=0.1954;AMR_AF=0.5173;AFR_AF=0.2315;EUR_AF=0.2714;SAS_AF=0.318;AA=T|||;VT=SNP
8	721828	rs10104592	A	T	100	PASS	AC=4148;AF=0.828275;AN=5008;NS=2504;DP=19584;EAS_AF=0.7589;AMR_AF=0.9063;AFR_AF=0.7625;EUR_AF=0.8459;SAS_AF=0.9151;AA=T|||;VT=SNP
8	722719	rs62485575	C	T	100	PASS	AC=671;AF=0.133986;AN=5008;NS=2504;DP=21748;EAS_AF=0.0218;AMR_AF=0.147;AFR_AF=0.0772;EUR_AF=0.2316;SAS_AF=0.2168;AA=C|||;VT=SNP
8	722942	rs4735919	T	C	100	PASS	AC=1087;AF=0.217053;AN=5008;NS=2504;DP=21226;EAS_AF=0.1865;AMR_AF=0.4582;AFR_AF=0.0673;EUR_AF=0.2256;SAS_AF=0.271;AA=T|||;VT=SNP
8	722983	rs35988897	T	C	100	PASS	AC=390;AF=0.0778754;AN=5008;NS=2504;DP=20366;EAS_AF=0.0288;AMR_AF=0.1225;AFR_AF=0.0038;EUR_AF=0.1441;SAS_AF=0.1288;AA=T|||;VT=SNP
8	727872	rs117209596	G	A	100	PASS	AC=983;AF=0.196286;AN=5008;NS=2504;DP=19354;EAS_AF=0.4504;AMR_AF=0.1499;AFR_AF=0.053;EUR_AF=0.1571;SAS_AF=0.2014;AA=N|||;VT=SNP
8	728301	rs9650535	G	A	100	PASS	AC=708;AF=0.141374;AN=5008;NS=2504;DP=18758;EAS_AF=0.0218;AMR_AF=0.1585;AFR_AF=0.0787;EUR_AF=0.2515;SAS_AF=0.2239;AA=G|||;VT=SNP
8	728509	rs9650537	T	A	100	PASS	AC=705;AF=0.140775;AN=5008;NS=2504;DP=19997;EAS_AF=0.0218;AMR_AF=0.1585;AFR_AF=0.0772;EUR_AF=0.2515;SAS_AF=0.2229;AA=T|||;VT=SNP
8	729097	rs35809757	G	A	100	PASS	AC=1020;AF=0.203674;AN=5008;NS=2504;DP=19143;EAS_AF=0.4544;AMR_AF=0.1585;AFR_AF=0.053;EUR_AF=0.168;SAS_AF=0.2178;AA=G|||;VT=SNP
8	729957	rs4735920	T	A	100	PASS	AC=3053;AF=0.609625;AN=5008;NS=2504;DP=13532;EAS_AF=0.746;AMR_AF=0.7911;AFR_AF=0.3018;EUR_AF=0.663;SAS_AF=0.7014;AA=A|||;VT=SNP
8	730566	rs62485580	C	A	100	PASS	AC=645;AF=0.128794;AN=5008;NS=2504;DP=20616;EAS_AF=0.0218;AMR_AF=0.1585;AFR_AF=0.028;EUR_AF=0.2575;SAS_AF=0.2219;AA=C|||;VT=SNP
8	730627	rs6985968	A	C	100	PASS	AC=1091;AF=0.217851;AN=5008;NS=2504;DP=21603;EAS_AF=0.5387;AMR_AF=0.1628;AFR_AF=0.0348;EUR_AF=0.169;SAS_AF=0.2239;AA=A|||;VT=SNP
8	731100	rs60197175	G	A	100	PASS	AC=651;AF=0.129992;AN=5008;NS=2504;DP=17258;EAS_AF=0.0308;AMR_AF=0.1599;AFR_AF=0.0378;EUR_AF=0.2565;SAS_AF=0.2055;AA=G|||;VT=SNP
8	731635	rs73181016	G	A	100	PASS	AC=1048;AF=0.209265;AN=5008;NS=2504;DP=17220;EAS_AF=0.1786;AMR_AF=0.4539;AFR_AF=0.0666;EUR_AF=0.2237;SAS_AF=0.2454;AA=G|||;VT=SNP
8	732075	rs61266232	T	C	100	PASS	AC=526;AF=0.105032;AN=5008;NS=2504;DP=15045;EAS_AF=0.2312;AMR_AF=0.0634;AFR_AF=0.0197;EUR_AF=0.1292;SAS_AF=0.0951;AA=T|||;VT=SNP
8	732339	rs7001090	T	A	100	PASS	AC=742;AF=0.148163;AN=5008;NS=2504;DP=15132;EAS_AF=0.2202;AMR_AF=0.0764;AFR_AF=0.1899;EUR_AF=0.1213;SAS_AF=0.0961;AA=A|||;VT=SNP
8	732349	rs7462056	A	G	100	PASS	AC=1156;AF=0.230831;AN=5008;NS=2504;DP=14934;EAS_AF=0.5486;AMR_AF=0.1715;AFR_AF=0.059;EUR_AF=0.1809;SAS_AF=0.229;AA=A|||;VT=SNP
8	732881	rs73181018	A	G	100	PASS	AC=1080;AF=0.215655;AN=5008;NS=2504;DP=18840;EAS_AF=0.1895;AMR_AF=0.4582;AFR_AF=0.0605;EUR_AF=0.2406;SAS_AF=0.2546;AA=A|||;VT=SNP
8	733250	rs60711950	A	G	100	PASS	AC=782;AF=0.15615;AN=5008;NS=2504;DP=21848;EAS_AF=0.2282;AMR_AF=0.0865;AFR_AF=0.2035;EUR_AF=0.1292;SAS_AF=0.0951;AA=A|||;VT=SNP
8	733406	rs11776586	C	G	100	PASS	AC=2215;AF=0.442292;AN=5008;NS=2504;DP=22476;EAS_AF=0.1964;AMR_AF=0.5836;AFR_AF=0.5363;EUR_AF=0.4463;SAS_AF=0.4642;AA=C|||;VT=SNP
8	734315	rs73181020	A	G	100	PASS	AC=1082;AF=0.216054;AN=5008;NS=2504;DP=17663;EAS_AF=0.1935;AMR_AF=0.4553;AFR_AF=0.0734;EUR_AF=0.2247;SAS_AF=0.2536;AA=A|||;VT=SNP
8	734338	rs7829711	C	G	100	PASS	AC=363;AF=0.072484;AN=5008;NS=2504;DP=17686;EAS_AF=0.0268;AMR_AF=0.1153;AFR_AF=0.0038;EUR_AF=0.1431;SAS_AF=0.1094;AA=C|||;VT=SNP
8	734736	rs11777651	C	T	100	PASS	AC=1121;AF=0.223842;AN=5008;NS=2504;DP=17474;EAS_AF=0.005;AMR_AF=0.134;AFR_AF=0.4614;EUR_AF=0.2137;SAS_AF=0.2025;AA=C|||;VT=SNP
8	734935	rs11777702	C	T	100	PASS	AC=4074;AF=0.813498;AN=5008;NS=2504;DP=15468;EAS_AF=0.7421;AMR_AF=0.8934;AFR_AF=0.7579;EUR_AF=0.831;SAS_AF=0.8875;AA=C|||;VT=SNP
8	735364	rs10156336	C	T	100	PASS	AC=2242;AF=0.447684;AN=5008;NS=2504;DP=11618;EAS_AF=0.2004;AMR_AF=0.5908;AFR_AF=0.5514;EUR_AF=0.4473;SAS_AF=0.4611;AA=c|||;VT=SNP
8	735878	rs72507620	C	T	100	PASS	AC=819;AF=0.163538;AN=5008;NS=2504;DP=11816;EAS_AF=0.2649;AMR_AF=0.0807;AFR_AF=0.1952;EUR_AF=0.1342;SAS_AF=0.1053;AA=C|||;VT=SNP
8	735894	rs34280537	G	C	100	PASS	AC=1795;AF=0.358427;AN=5008;NS=2504;DP=12053;EAS_AF=0.5258;AMR_AF=0.3329;AFR_AF=0.115;EUR_AF=0.4384;SAS_AF=0.4509;AA=G|||;VT=SNP
8	736697	rs6995703	G	T	100	PASS	AC=820;AF=0.163738;AN=5008;NS=2504;DP=13529;EAS_AF=0.2431;AMR_AF=0.0821;AFR_AF=0.2126;EUR_AF=0.1322;SAS_AF=0.1063;AA=G|||;VT=SNP
8	736707	rs7018261	A	C	100	PASS	AC=842;AF=0.168131;AN=5008;NS=2504;DP=14402;EAS_AF=0.2431;AMR_AF=0.0865;AFR_AF=0.2269;EUR_AF=0.1322;SAS_AF=0.1063;AA=A|||;VT=SNP
8	737084	rs11782578	T	C	100	PASS	AC=1125;AF=0.224641;AN=5008;NS=2504;DP=19844;EAS_AF=0.2004;AMR_AF=0.4597;AFR_AF=0.0726;EUR_AF=0.2575;SAS_AF=0.2546;AA=T|||;VT=SNP
8	737551	rs7460584	C	G	100	PASS	AC=1223;AF=0.244209;AN=5008;NS=2504;DP=17878;EAS_AF=0.0466;AMR_AF=0.2925;AFR_AF=0.1694;EUR_AF=0.4066;SAS_AF=0.3476;AA=C|||;VT=SNP
8	737663	rs10094226	T	C	100	PASS	AC=1790;AF=0.357428;AN=5008;NS=2504;DP=18053;EAS_AF=0.5337;AMR_AF=0.1758;AFR_AF=0.4402;EUR_AF=0.2435;SAS_AF=0.3098;AA=T|||;VT=SNP
8	737782	rs6995315	A	G	100	PASS	AC=768;AF=0.153355;AN=5008;NS=2504;DP=20677;EAS_AF=0.2202;AMR_AF=0.0778;AFR_AF=0.1936;EUR_AF=0.1342;SAS_AF=0.1033;AA=A|||;VT=SNP
8	738183	rs7015256	G	A	100	PASS	AC=743;AF=0.148363;AN=5008;NS=2504;DP=22814;EAS_AF=0.2183;AMR_AF=0.0764;AFR_AF=0.18;EUR_AF=0.1322;SAS_AF=0.1012;AA=g|||;VT=SNP
8	739774	rs62485582	C	T	100	PASS	AC=776;AF=0.154952;AN=5008;NS=2504;DP=18821;EAS_AF=0.0218;AMR_AF=0.1585;AFR_AF=0.1286;EUR_AF=0.2624;SAS_AF=0.2147;AA=C|||;VT=SNP
8	739922	rs66507963	C	T	100	PASS	AC=1148;AF=0.229233;AN=5008;NS=2504;DP=19880;EAS_AF=0.5516;AMR_AF=0.17;AFR_AF=0.0522;EUR_AF=0.1789;SAS_AF=0.2301;AA=C|||;VT=SNP
8	741765	rs56293609	A	T	100	PASS	AC=654;AF=0.130591;AN=5008;NS=2504;DP=18583;EAS_AF=0.0228;AMR_AF=0.1556;AFR_AF=0.028;EUR_AF=0.2624;SAS_AF=0.227;AA=A|||;VT=SNP
8	742490	rs11137104	A	C	100	PASS	AC=2273;AF=0.453874;AN=5008;NS=2504;DP=17351;EAS_AF=0.2014;AMR_AF=0.6138;AFR_AF=0.5582;EUR_AF=0.4563;SAS_AF=0.4571;AA=A|||;VT=SNP
8	742697	rs36067242	G	A	100	PASS	AC=1103;AF=0.220248;AN=5008;NS=2504;DP=17382;EAS_AF=0.5526;AMR_AF=0.1455;AFR_AF=0.053;EUR_AF=0.1461;SAS_AF=0.2331;AA=G|||;VT=SNP
8	743025	rs74416283	G	T	100	PASS	AC=432;AF=0.086262;AN=5008;NS=2504;DP=17993;EAS_AF=0.2024;AMR_AF=0.0403;AFR_AF=0.0151;EUR_AF=0.0944;SAS_AF=0.0869;AA=G|||;VT=SNP
8	744061	rs12544952	G	A	100	PASS	AC=731;AF=0.145966;AN=5008;NS=2504;DP=18573;EAS_AF=0.2202;AMR_AF=0.072;AFR_AF=0.1884;EUR_AF=0.1163;SAS_AF=0.0951;AA=g|||;VT=SNP
8	744106	rs78605509	A	G	100	PASS	AC=761;AF=0.151957;AN=5008;NS=2504;DP=18442;EAS_AF=0.2202;AMR_AF=0.072;AFR_AF=0.211;EUR_AF=0.1163;SAS_AF=0.0951;AA=N|||;VT=SNP
8	744636	rs35984146	G	T	100	PASS	AC=1067;AF=0.213059;AN=5008;NS=2504;DP=19189;EAS_AF=0.5437;AMR_AF=0.1383;AFR_AF=0.0507;EUR_AF=0.1431;SAS_AF=0.2168;AA=g|||;VT=SNP
8	744892	rs57126504	C	G	100	PASS	AC=1097;AF=0.21905;AN=5008;NS=2504;DP=17570;EAS_AF=0.5506;AMR_AF=0.1455;AFR_AF=0.0499;EUR_AF=0.1521;SAS_AF=0.227;AA=c|||;VT=SNP
8	745324	rs35217046	T	A	100	PASS	AC=1090;AF=0.217652;AN=5008;NS=2504;DP=20447;EAS_AF=0.5516;AMR_AF=0.1427;AFR_AF=0.0461;EUR_AF=0.1521;SAS_AF=0.226;AA=T|||;VT=SNP
8	745496	rs34458570	C	G	100	PASS	AC=1753;AF=0.35004;AN=5008;NS=2504;DP=24507;EAS_AF=0.0258;AMR_AF=0.2983;AFR_AF=0.5159;EUR_AF=0.4751;SAS_AF=0.3681;AA=C|||;VT=SNP
8	745596	rs35012775	C	G	100	PASS	AC=1748;AF=0.349042;AN=5008;NS=2504;DP=22682;EAS_AF=0.0258;AMR_AF=0.2983;AFR_AF=0.5129;EUR_AF=0.4742;SAS_AF=0.3681;AA=C|||;VT=SNP
8	746337	rs62485638	G	A	100	PASS	AC=1517;AF=0.302915;AN=5008;NS=2504;DP=18193;EAS_AF=0.245;AMR_AF=0.2349;AFR_AF=0.323;EUR_AF=0.3797;SAS_AF=0.3047;AA=G|||;VT=SNP
8	746417	rs79175890	C	T	100	PASS	AC=594;AF=0.11861;AN=5008;NS=2504;DP=18940;EAS_AF=0.1577;AMR_AF=0.3055;AFR_AF=0.0083;EUR_AF=0.0974;SAS_AF=0.1166;AA=C|||;VT=SNP
8	746422	rs60361672	A	G	100	PASS	AC=706;AF=0.140974;AN=5008;NS=2504;DP=19068;EAS_AF=0.2202;AMR_AF=0.0706;AFR_AF=0.1944;EUR_AF=0.1143;SAS_AF=0.0644;AA=A|||;VT=SNP
8	746797	rs7462381	C	T	100	PASS	AC=1185;AF=0.236621;AN=5008;NS=2504;DP=17886;EAS_AF=0.1984;AMR_AF=0.4741;AFR_AF=0.0522;EUR_AF=0.2545;SAS_AF=0.3384;AA=C|||;VT=SNP
8	747303	rs4077571	A	T	100	PASS	AC=1555;AF=0.310503;AN=5008;NS=2504;DP=19715;EAS_AF=0.2589;AMR_AF=0.2406;AFR_AF=0.3359;EUR_AF=0.3817;SAS_AF=0.3057;AA=A|||;VT=SNP
8	748926	rs4075376	C	T	100	PASS	AC=1061;AF=0.211861;AN=5008;NS=2504;DP=21478;EAS_AF=0.5347;AMR_AF=0.1398;AFR_AF=0.0401;EUR_AF=0.1521;SAS_AF=0.2239;AA=C|||;VT=SNP
8	749350	rs35565671	G	A	100	PASS	AC=1064;AF=0.21246;AN=5008;NS=2504;DP=14943;EAS_AF=0.5337;AMR_AF=0.1412;AFR_AF=0.0424;EUR_AF=0.1521;SAS_AF=0.2239;AA=g|||;VT=SNP
8	749998	rs12675507	T	C	100	PASS	AC=1185;AF=0.236621;AN=5008;NS=2504;DP=21515;EAS_AF=0.2014;AMR_AF=0.4726;AFR_AF=0.0537;EUR_AF=0.2545;SAS_AF=0.3344;AA=T|||;VT=SNP
8	750718	rs35564790	A	G	100	PASS	AC=1079;AF=0.215455;AN=5008;NS=2504;DP=24179;EAS_AF=0.5337;AMR_AF=0.1427;AFR_AF=0.0522;EUR_AF=0.1541;SAS_AF=0.2229;AA=A|||;VT=SNP
8	750793	rs72621146	G	T	100	PASS	AC=977;AF=0.195088;AN=5008;NS=2504;DP=21085;EAS_AF=0.5288;AMR_AF=0.098;AFR_AF=0.0514;EUR_AF=0.0924;SAS_AF=0.2198;AA=G|||;VT=SNP
8	750850	rs72621147	C	T	100	PASS	AC=963;AF=0.192292;AN=5008;NS=2504;DP=18869;EAS_AF=0.5278;AMR_AF=0.098;AFR_AF=0.0431;EUR_AF=0.0915;SAS_AF=0.2188;AA=C|||;VT=SNP
8	750894	rs6991579	G	A	100	PASS	AC=2613;AF=0.521765;AN=5008;NS=2504;DP=17841;EAS_AF=0.2163;AMR_AF=0.7233;AFR_AF=0.5129;EUR_AF=0.6272;SAS_AF=0.5971;AA=G|||;VT=SNP
8	751240	rs12681206	A	G	100	PASS	AC=724;AF=0.144569;AN=5008;NS=2504;DP=20397;EAS_AF=0.2391;AMR_AF=0.072;AFR_AF=0.1936;EUR_AF=0.1074;SAS_AF=0.0706;AA=A|||;VT=SNP
8	751470	rs73181026	C	T	100	PASS	AC=1210;AF=0.241613;AN=5008;NS=2504;DP=22996;EAS_AF=0.2073;AMR_AF=0.4784;AFR_AF=0.059;EUR_AF=0.2654;SAS_AF=0.3313;AA=C|||;VT=SNP
8	751757	rs4735930	C	T	100	PASS	AC=1186;AF=0.236821;AN=5008;NS=2504;DP=20965;EAS_AF=0.1964;AMR_AF=0.4784;AFR_AF=0.0545;EUR_AF=0.2584;SAS_AF=0.3313;AA=C|||;VT=SNP
8	751776	rs66491931	C	A	100	PASS	AC=1821;AF=0.363618;AN=5008;NS=2504;DP=20713;EAS_AF=0.7688;AMR_AF=0.2118;AFR_AF=0.2648;EUR_AF=0.2604;SAS_AF=0.2935;AA=A|||;VT=SNP
8	751823	rs4735931	T	C	100	PASS	AC=3017;AF=0.602436;AN=5008;NS=2504;DP=21094;EAS_AF=0.9653;AMR_AF=0.6931;AFR_AF=0.3298;EUR_AF=0.5139;SAS_AF=0.6237;AA=t|||;VT=SNP
8	751839	rs4735932	C	T	100	PASS	AC=2956;AF=0.590256;AN=5008;NS=2504;DP=21183;EAS_AF=0.9653;AMR_AF=0.6873;AFR_AF=0.2874;EUR_AF=0.5129;SAS_AF=0.6237;AA=C|||;VT=SNP
8	751914	rs4735934	T	C	100	PASS	AC=1185;AF=0.236621;AN=5008;NS=2504;DP=20519;EAS_AF=0.1964;AMR_AF=0.4784;AFR_AF=0.0545;EUR_AF=0.2584;SAS_AF=0.3303;AA=T|||;VT=SNP
8	752397	rs6982343	A	C	100	PASS	AC=1953;AF=0.389976;AN=5008;NS=2504;DP=17793;EAS_AF=0.4365;AMR_AF=0.5548;AFR_AF=0.2769;EUR_AF=0.3668;SAS_AF=0.4018;AA=A|||;VT=SNP
8	752401	rs67626819	C	T	100	PASS	AC=1034;AF=0.20647;AN=5008;NS=2504;DP=17765;EAS_AF=0.5288;AMR_AF=0.1369;AFR_AF=0.0318;EUR_AF=0.1471;SAS_AF=0.2209;AA=C|||;VT=SNP
8	752709	rs10108289	A	G	100	PASS	AC=746;AF=0.148962;AN=5008;NS=2504;DP=18014;EAS_AF=0.0218;AMR_AF=0.1657;AFR_AF=0.084;EUR_AF=0.2714;SAS_AF=0.2301;AA=A|||;VT=SNP
8	752936	rs67894118	G	T	100	PASS	AC=1043;AF=0.208267;AN=5008;NS=2504;DP=18842;EAS_AF=0.5288;AMR_AF=0.1369;AFR_AF=0.0378;EUR_AF=0.1471;SAS_AF=0.2219;AA=G|||;VT=SNP
8	753564	rs34417394	C	T	100	PASS	AC=1096;AF=0.21885;AN=5008;NS=2504;DP=16452;EAS_AF=0.5288;AMR_AF=0.1412;AFR_AF=0.0749;EUR_AF=0.1471;SAS_AF=0.2229;AA=C|||;VT=SNP
8	753590	rs7459433	C	T	100	PASS	AC=747;AF=0.149161;AN=5008;NS=2504;DP=16065;EAS_AF=0.0218;AMR_AF=0.1657;AFR_AF=0.0847;EUR_AF=0.2714;SAS_AF=0.2301;AA=C|||;VT=SNP
8	754043	rs6420231	G	A	100	PASS	AC=3705;AF=0.739816;AN=5008;NS=2504;DP=15166;EAS_AF=0.7897;AMR_AF=0.5144;AFR_AF=0.8767;EUR_AF=0.7356;SAS_AF=0.6677;AA=A|||;VT=SNP
8	754536	rs7464131	G	C	100	PASS	AC=1175;AF=0.234625;AN=5008;NS=2504;DP=17829;EAS_AF=0.1984;AMR_AF=0.4784;AFR_AF=0.0446;EUR_AF=0.2575;SAS_AF=0.3323;AA=G|||;VT=SNP
8	754612	rs34031906	C	T	100	PASS	AC=1063;AF=0.21226;AN=5008;NS=2504;DP=19327;EAS_AF=0.5317;AMR_AF=0.1412;AFR_AF=0.0484;EUR_AF=0.1481;SAS_AF=0.2209;AA=C|||;VT=SNP
8	755494	rs13262566	A	G	100	PASS	AC=1071;AF=0.213858;AN=5008;NS=2504;DP=17367;EAS_AF=0.5308;AMR_AF=0.1412;AFR_AF=0.0545;EUR_AF=0.1481;SAS_AF=0.2219;AA=A|||;VT=SNP
8	755540	rs74514726	C	G	100	PASS	AC=720;AF=0.14377;AN=5008;NS=2504;DP=20083;EAS_AF=0.2351;AMR_AF=0.0735;AFR_AF=0.1906;EUR_AF=0.1103;SAS_AF=0.0706;AA=C|||;VT=SNP
8	755664	rs7014411	G	T	100	PASS	AC=1168;AF=0.233227;AN=5008;NS=2504;DP=18872;EAS_AF=0.1994;AMR_AF=0.4741;AFR_AF=0.0446;EUR_AF=0.2545;SAS_AF=0.3303;AA=G|||;VT=SNP
8	755813	rs73181028	C	T	100	PASS	AC=392;AF=0.0782748;AN=5008;NS=2504;DP=17023;EAS_AF=0.0387;AMR_AF=0.1556;AFR_AF=0.0061;EUR_AF=0.1372;SAS_AF=0.1012;AA=C|||;VT=SNP
8	756045	rs6559186	G	T	100	PASS	AC=4144;AF=0.827476;AN=5008;NS=2504;DP=21426;EAS_AF=0.752;AMR_AF=0.9236;AFR_AF=0.7156;EUR_AF=0.8847;SAS_AF=0.9294;AA=T|||;VT=SNP
8	756378	rs60183952	T	A	100	PASS	AC=1062;AF=0.212061;AN=5008;NS=2504;DP=18687;EAS_AF=0.5298;AMR_AF=0.1412;AFR_AF=0.0484;EUR_AF=0.1481;SAS_AF=0.2219;AA=C|||;VT=SNP
8	756579	rs11774956	C	A	100	PASS	AC=1229;AF=0.245407;AN=5008;NS=2504;DP=15482;EAS_AF=0.2004;AMR_AF=0.4798;AFR_AF=0.0817;EUR_AF=0.2604;SAS_AF=0.3313;AA=C|||;VT=SNP
8	756646	rs34673948	G	A	100	PASS	AC=1062;AF=0.212061;AN=5008;NS=2504;DP=15101;EAS_AF=0.5298;AMR_AF=0.1412;AFR_AF=0.0484;EUR_AF=0.1481;SAS_AF=0.2219;AA=G|||;VT=SNP
8	756650	rs59600955	C	T	100	PASS	AC=723;AF=0.144369;AN=5008;NS=2504;DP=15062;EAS_AF=0.2351;AMR_AF=0.0735;AFR_AF=0.1929;EUR_AF=0.1103;SAS_AF=0.0706;AA=C|||;VT=SNP
8	756996	rs4735939	G	A	100	PASS	AC=1320;AF=0.263578;AN=5008;NS=2504;DP=17504;EAS_AF=0.2004;AMR_AF=0.4827;AFR_AF=0.1505;EUR_AF=0.2604;SAS_AF=0.3292;AA=G|||;VT=SNP
8	758223	rs72621149	C	G	100	PASS	AC=651;AF=0.129992;AN=5008;NS=2504;DP=20851;EAS_AF=0.4931;AMR_AF=0.036;AFR_AF=0.0038;EUR_AF=0.0258;SAS_AF=0.1002;AA=C|||;VT=SNP
8	758355	rs36089508	G	A	100	PASS	AC=1058;AF=0.211262;AN=5008;NS=2504;DP=19748;EAS_AF=0.5208;AMR_AF=0.1412;AFR_AF=0.0545;EUR_AF=0.1471;SAS_AF=0.2198;AA=G|||;VT=SNP
8	758661	rs12541187	G	A	100	PASS	AC=723;AF=0.144369;AN=5008;NS=2504;DP=15685;EAS_AF=0.2371;AMR_AF=0.0735;AFR_AF=0.1914;EUR_AF=0.1103;SAS_AF=0.0706;AA=G|||;VT=SNP
8	758820	rs12544273	A	G	100	PASS	AC=726;AF=0.144968;AN=5008;NS=2504;DP=20828;EAS_AF=0.2371;AMR_AF=0.0735;AFR_AF=0.1936;EUR_AF=0.1103;SAS_AF=0.0706;AA=A|||;VT=SNP
8	760502	rs7820556	C	T	100	PASS	AC=4098;AF=0.818291;AN=5008;NS=2504;DP=17379;EAS_AF=0.9871;AMR_AF=0.879;AFR_AF=0.6051;EUR_AF=0.825;SAS_AF=0.8824;AA=T|||;VT=SNP
8	760778	rs7827827	A	G	100	PASS	AC=740;AF=0.147764;AN=5008;NS=2504;DP=18435;EAS_AF=0.248;AMR_AF=0.0735;AFR_AF=0.1936;EUR_AF=0.1103;SAS_AF=0.0736;AA=A|||;VT=SNP
8	761208	rs78824925	G	A	100	PASS	AC=726;AF=0.144968;AN=5008;NS=2504;DP=19179;EAS_AF=0.246;AMR_AF=0.0706;AFR_AF=0.1884;EUR_AF=0.1103;SAS_AF=0.0706;AA=G|||;VT=SNP
8	761422	rs138263929	C	T	100	PASS	AC=1178;AF=0.235224;AN=5008;NS=2504;DP=18003;EAS_AF=0.1964;AMR_AF=0.4683;AFR_AF=0.0628;EUR_AF=0.2525;SAS_AF=0.3252;AA=C|||;VT=SNP
8	761737	rs12542561	A	T	100	PASS	AC=725;AF=0.144768;AN=5008;NS=2504;DP=17165;EAS_AF=0.246;AMR_AF=0.0706;AFR_AF=0.1876;EUR_AF=0.1103;SAS_AF=0.0706;AA=a|||;VT=SNP
8	761768	rs113541261	G	A	100	PASS	AC=1192;AF=0.238019;AN=5008;NS=2504;DP=18876;EAS_AF=0.1984;AMR_AF=0.4769;AFR_AF=0.0635;EUR_AF=0.2555;SAS_AF=0.3272;AA=t|||;VT=SNP
8	761966	rs73181029	A	G	100	PASS	AC=1415;AF=0.282548;AN=5008;NS=2504;DP=19380;EAS_AF=0.2004;AMR_AF=0.5;AFR_AF=0.1717;EUR_AF=0.2893;SAS_AF=0.3558;AA=G|||;VT=SNP
8	762002	rs76511322	G	A	100	PASS	AC=731;AF=0.145966;AN=5008;NS=2504;DP=19047;EAS_AF=0.246;AMR_AF=0.0706;AFR_AF=0.1921;EUR_AF=0.1103;SAS_AF=0.0706;AA=G|||;VT=SNP
8	762127	rs34531176	T	C	100	PASS	AC=994;AF=0.198482;AN=5008;NS=2504;DP=19658;EAS_AF=0.5169;AMR_AF=0.1268;AFR_AF=0.0386;EUR_AF=0.1233;SAS_AF=0.2147;AA=C|||;VT=SNP
8	762225	rs79051228	C	T	100	PASS	AC=728;AF=0.145367;AN=5008;NS=2504;DP=17895;EAS_AF=0.246;AMR_AF=0.0706;AFR_AF=0.1899;EUR_AF=0.1103;SAS_AF=0.0706;AA=C|||;VT=SNP
8	762546	rs11137105	T	C	100	PASS	AC=748;AF=0.149361;AN=5008;NS=2504;DP=17872;EAS_AF=0.0228;AMR_AF=0.1657;AFR_AF=0.0847;EUR_AF=0.2674;SAS_AF=0.2342;AA=T|||;VT=SNP
8	762952	rs35238265	G	C	100	PASS	AC=993;AF=0.198283;AN=5008;NS=2504;DP=16980;EAS_AF=0.5179;AMR_AF=0.1268;AFR_AF=0.0371;EUR_AF=0.1272;SAS_AF=0.2106;AA=G|||;VT=SNP
8	763422	rs12677377	T	A	100	PASS	AC=1099;AF=0.219449;AN=5008;NS=2504;DP=16437;EAS_AF=0.1984;AMR_AF=0.4409;AFR_AF=0.0598;EUR_AF=0.2008;SAS_AF=0.319;AA=T|||;VT=SNP
8	763540	rs12676895	A	G	100	PASS	AC=1334;AF=0.266374;AN=5008;NS=2504;DP=17410;EAS_AF=0.1984;AMR_AF=0.4697;AFR_AF=0.1694;EUR_AF=0.2416;SAS_AF=0.3487;AA=A|||;VT=SNP
8	764234	rs78327571	T	G	100	PASS	AC=1329;AF=0.265375;AN=5008;NS=2504;DP=18817;EAS_AF=0.2054;AMR_AF=0.4654;AFR_AF=0.1694;EUR_AF=0.2346;SAS_AF=0.3466;AA=T|||;VT=SNP
8	764312	rs6559188	A	G	100	PASS	AC=995;AF=0.198682;AN=5008;NS=2504;DP=18277;EAS_AF=0.5218;AMR_AF=0.1268;AFR_AF=0.0371;EUR_AF=0.1272;SAS_AF=0.2086;AA=A|||;VT=SNP
8	764565	rs3924247	G	C	100	PASS	AC=994;AF=0.198482;AN=5008;NS=2504;DP=17836;EAS_AF=0.5218;AMR_AF=0.1282;AFR_AF=0.0371;EUR_AF=0.1252;SAS_AF=0.2086;AA=G|||;VT=SNP
8	765032	rs11775689	G	A	100	PASS	AC=1096;AF=0.21885;AN=5008;NS=2504;DP=16718;EAS_AF=0.2063;AMR_AF=0.4395;AFR_AF=0.0552;EUR_AF=0.1988;SAS_AF=0.317;AA=G|||;VT=SNP
8	765867	rs4735819	T	C	100	PASS	AC=1121;AF=0.223842;AN=5008;NS=2504;DP=18428;EAS_AF=0.2163;AMR_AF=0.4452;AFR_AF=0.0628;EUR_AF=0.2018;SAS_AF=0.3149;AA=T|||;VT=SNP
8	765944	rs4735820	C	T	100	PASS	AC=1120;AF=0.223642;AN=5008;NS=2504;DP=18665;EAS_AF=0.2163;AMR_AF=0.4452;AFR_AF=0.0628;EUR_AF=0.2008;SAS_AF=0.3149;AA=C|||;VT=SNP
8	766366	rs60789448	T	C	100	PASS	AC=735;AF=0.146765;AN=5008;NS=2504;DP=18684;EAS_AF=0.2381;AMR_AF=0.0749;AFR_AF=0.1982;EUR_AF=0.1074;SAS_AF=0.0746;AA=T|||;VT=SNP
8	766594	rs10282754	A	G	100	PASS	AC=758;AF=0.151358;AN=5008;NS=2504;DP=17915;EAS_AF=0.0228;AMR_AF=0.1657;AFR_AF=0.0855;EUR_AF=0.2744;SAS_AF=0.2362;AA=A|||;VT=SNP
8	767002	rs7459854	G	A	100	PASS	AC=979;AF=0.195487;AN=5008;NS=2504;DP=14072;EAS_AF=0.5109;AMR_AF=0.1239;AFR_AF=0.031;EUR_AF=0.1272;SAS_AF=0.2137;AA=G|||;VT=SNP
8	767097	rs7462346	C	T	100	PASS	AC=592;AF=0.118211;AN=5008;NS=2504;DP=12168;EAS_AF=0.2173;AMR_AF=0.062;AFR_AF=0.1188;EUR_AF=0.1034;SAS_AF=0.0706;AA=C|||;VT=SNP
8	767113	rs7462347	C	T	100	PASS	AC=714;AF=0.142572;AN=5008;NS=2504;DP=11625;EAS_AF=0.2302;AMR_AF=0.072;AFR_AF=0.1929;EUR_AF=0.1074;SAS_AF=0.0706;AA=C|||;VT=SNP
8	767680	rs60194273	C	T	100	PASS	AC=988;AF=0.197284;AN=5008;NS=2504;DP=17272;EAS_AF=0.5109;AMR_AF=0.1239;AFR_AF=0.0371;EUR_AF=0.1272;SAS_AF=0.2147;AA=C|||;VT=SNP
8	768237	rs7464517	A	C	100	PASS	AC=1900;AF=0.379393;AN=5008;NS=2504;DP=17200;EAS_AF=0.2421;AMR_AF=0.6153;AFR_AF=0.1641;EUR_AF=0.4702;SAS_AF=0.5511;AA=A|||;VT=SNP
8	768316	rs9314633	C	T	100	PASS	AC=673;AF=0.134385;AN=5008;NS=2504;DP=17362;EAS_AF=0.0228;AMR_AF=0.1643;AFR_AF=0.0303;EUR_AF=0.2674;SAS_AF=0.2321;AA=C|||;VT=SNP
8	768523	rs9314634	G	A	100	PASS	AC=765;AF=0.152756;AN=5008;NS=2504;DP=17047;EAS_AF=0.0228;AMR_AF=0.17;AFR_AF=0.0953;EUR_AF=0.2694;SAS_AF=0.2321;AA=G|||;VT=SNP
8	769231	rs10092407	C	T	100	PASS	AC=764;AF=0.152556;AN=5008;NS=2504;DP=18095;EAS_AF=0.0218;AMR_AF=0.17;AFR_AF=0.0961;EUR_AF=0.2684;SAS_AF=0.2321;AA=C|||;VT=SNP
8	769589	rs12680347	A	G	100	PASS	AC=1124;AF=0.224441;AN=5008;NS=2504;DP=20588;EAS_AF=0.2163;AMR_AF=0.4438;AFR_AF=0.0643;EUR_AF=0.2028;SAS_AF=0.316;AA=A|||;VT=SNP
8	769790	rs77100057	A	G	100	PASS	AC=365;AF=0.0728834;AN=5008;NS=2504;DP=20469;EAS_AF=0.0288;AMR_AF=0.0965;AFR_AF=0.0038;EUR_AF=0.1243;SAS_AF=0.1421;AA=A|||;VT=SNP
8	770156	rs28436973	G	A	100	PASS	AC=676;AF=0.134984;AN=5008;NS=2504;DP=19028;EAS_AF=0.0228;AMR_AF=0.1686;AFR_AF=0.0303;EUR_AF=0.2674;SAS_AF=0.2321;AA=G|||;VT=SNP
8	770543	rs7460863	T	C	100	PASS	AC=1137;AF=0.227037;AN=5008;NS=2504;DP=17868;EAS_AF=0.2202;AMR_AF=0.4467;AFR_AF=0.0598;EUR_AF=0.2167;SAS_AF=0.3149;AA=T|||;VT=SNP
8	770837	rs7459562	C	G	100	PASS	AC=987;AF=0.197085;AN=5008;NS=2504;DP=18888;EAS_AF=0.5149;AMR_AF=0.1239;AFR_AF=0.0371;EUR_AF=0.1233;SAS_AF=0.2137;AA=C|||;VT=SNP
8	771916	rs28413782	G	T	100	PASS	AC=746;AF=0.148962;AN=5008;NS=2504;DP=18371;EAS_AF=0.0208;AMR_AF=0.17;AFR_AF=0.0779;EUR_AF=0.2714;SAS_AF=0.2362;AA=G|||;VT=SNP
8	772472	rs55707857	C	T	100	PASS	AC=747;AF=0.149161;AN=5008;NS=2504;DP=19732;EAS_AF=0.0208;AMR_AF=0.1715;AFR_AF=0.0787;EUR_AF=0.2724;SAS_AF=0.2342;AA=C|||;VT=SNP
8	772825	rs7460689	C	G	100	PASS	AC=966;AF=0.192891;AN=5008;NS=2504;DP=16791;EAS_AF=0.5188;AMR_AF=0.1153;AFR_AF=0.0356;EUR_AF=0.1113;SAS_AF=0.2086;AA=C|||;VT=SNP
8	773782	rs34796791	G	T	100	PASS	AC=964;AF=0.192492;AN=5008;NS=2504;DP=17726;EAS_AF=0.5159;AMR_AF=0.1167;AFR_AF=0.0356;EUR_AF=0.1113;SAS_AF=0.2086;AA=G|||;VT=SNP
8	773888	rs75057977	G	A	100	PASS	AC=1097;AF=0.21905;AN=5008;NS=2504;DP=16248;EAS_AF=0.2093;AMR_AF=0.4409;AFR_AF=0.0567;EUR_AF=0.1988;SAS_AF=0.3119;AA=G|||;VT=SNP
8	774018	rs34035481	A	G	100	PASS	AC=2243;AF=0.447883;AN=5008;NS=2504;DP=17377;EAS_AF=0.2153;AMR_AF=0.6095;AFR_AF=0.5189;EUR_AF=0.4602;SAS_AF=0.4642;AA=G|||;VT=SNP
8	774156	rs34157238	C	T	100	PASS	AC=961;AF=0.191893;AN=5008;NS=2504;DP=19584;EAS_AF=0.5159;AMR_AF=0.1153;AFR_AF=0.0348;EUR_AF=0.1113;SAS_AF=0.2076;AA=C|||;VT=SNP
8	774375	rs12544999	G	C	100	PASS	AC=698;AF=0.139377;AN=5008;NS=2504;DP=17403;EAS_AF=0.2351;AMR_AF=0.0692;AFR_AF=0.1868;EUR_AF=0.1014;SAS_AF=0.0654;AA=G|||;VT=SNP
8	774517	rs12548507	T	A	100	PASS	AC=802;AF=0.160144;AN=5008;NS=2504;DP=18359;EAS_AF=0.2371;AMR_AF=0.0764;AFR_AF=0.2504;EUR_AF=0.1113;SAS_AF=0.0685;AA=T|||;VT=SNP
8	774574	rs6559191	C	G	100	PASS	AC=1941;AF=0.38758;AN=5008;NS=2504;DP=16444;EAS_AF=0.0228;AMR_AF=0.3501;AFR_AF=0.5325;EUR_AF=0.5656;SAS_AF=0.411;AA=C|||;VT=SNP
8	774979	rs7460646	G	A	100	PASS	AC=940;AF=0.1877;AN=5008;NS=2504;DP=16949;EAS_AF=0.5188;AMR_AF=0.121;AFR_AF=0.0159;EUR_AF=0.1133;SAS_AF=0.2025;AA=A|||;VT=SNP
8	775051	rs7463216	C	G	100	PASS	AC=1107;AF=0.221046;AN=5008;NS=2504;DP=17416;EAS_AF=0.2123;AMR_AF=0.4424;AFR_AF=0.056;EUR_AF=0.2038;SAS_AF=0.3139;AA=C|||;VT=SNP
8	776124	rs56361555	G	C	100	PASS	AC=810;AF=0.161741;AN=5008;NS=2504;DP=22232;EAS_AF=0.0208;AMR_AF=0.1686;AFR_AF=0.1339;EUR_AF=0.2644;SAS_AF=0.2342;AA=G|||;VT=SNP
8	776429	rs7814871	T	G	100	PASS	AC=902;AF=0.180112;AN=5008;NS=2504;DP=22217;EAS_AF=0.0218;AMR_AF=0.17;AFR_AF=0.202;EUR_AF=0.2644;SAS_AF=0.2342;AA=T|||;VT=SNP
8	777828	rs149704571	C	T	100	PASS	AC=1062;AF=0.212061;AN=5008;NS=2504;DP=17720;EAS_AF=0.2133;AMR_AF=0.438;AFR_AF=0.056;EUR_AF=0.1938;SAS_AF=0.2802;AA=C|||;VT=SNP
8	779173	rs10088467	A	G	100	PASS	AC=823;AF=0.164337;AN=5008;NS=2504;DP=18114;EAS_AF=0.0228;AMR_AF=0.1657;AFR_AF=0.1475;EUR_AF=0.2644;SAS_AF=0.229;AA=A|||;VT=SNP
8	780266	rs12548325	A	G	100	PASS	AC=737;AF=0.147165;AN=5008;NS=2504;DP=16149;EAS_AF=0.2321;AMR_AF=0.0778;AFR_AF=0.1891;EUR_AF=0.1163;SAS_AF=0.0838;AA=A|||;VT=SNP
8	780572	rs56287848	G	A	100	PASS	AC=1885;AF=0.376398;AN=5008;NS=2504;DP=17354;EAS_AF=0.4425;AMR_AF=0.5216;AFR_AF=0.2943;EUR_AF=0.3151;SAS_AF=0.3793;AA=A|||;VT=SNP
8	781194	rs56691261	G	A	100	PASS	AC=697;AF=0.139177;AN=5008;NS=2504;DP=12846;EAS_AF=0.2321;AMR_AF=0.0749;AFR_AF=0.1838;EUR_AF=0.1093;SAS_AF=0.0593;AA=G|||;VT=SNP
8	781566	rs7813548	T	C	100	PASS	AC=1730;AF=0.345447;AN=5008;NS=2504;DP=20292;EAS_AF=0.2331;AMR_AF=0.2392;AFR_AF=0.5386;EUR_AF=0.3817;SAS_AF=0.2382;AA=T|||;VT=SNP
8	781774	rs34276138	C	T	100	PASS	AC=993;AF=0.198283;AN=5008;NS=2504;DP=20133;EAS_AF=0.5208;AMR_AF=0.121;AFR_AF=0.0461;EUR_AF=0.1133;SAS_AF=0.2137;AA=C|||;VT=SNP
8	782024	rs11784636	C	T	100	PASS	AC=1072;AF=0.214058;AN=5008;NS=2504;DP=20604;EAS_AF=0.2113;AMR_AF=0.4337;AFR_AF=0.0552;EUR_AF=0.1968;SAS_AF=0.2935;AA=C|||;VT=SNP
8	782468	rs17752225	T	G	100	PASS	AC=1105;AF=0.220647;AN=5008;NS=2504;DP=18539;EAS_AF=0.2133;AMR_AF=0.4481;AFR_AF=0.0454;EUR_AF=0.2078;SAS_AF=0.317;AA=T|||;VT=SNP
8	782845	rs1393703	A	G	100	PASS	AC=1061;AF=0.211861;AN=5008;NS=2504;DP=18218;EAS_AF=0.2698;AMR_AF=0.1686;AFR_AF=0.1929;EUR_AF=0.2237;SAS_AF=0.1963;AA=A|||;VT=SNP
8	783099	rs1393701	C	A	100	PASS	AC=1428;AF=0.285144;AN=5008;NS=2504;DP=20366;EAS_AF=0.5585;AMR_AF=0.245;AFR_AF=0.0968;EUR_AF=0.1859;SAS_AF=0.3885;AA=C|||;VT=SNP
8	783565	rs35991851	A	G	100	PASS	AC=999;AF=0.199481;AN=5008;NS=2504;DP=16130;EAS_AF=0.5198;AMR_AF=0.1225;AFR_AF=0.0484;EUR_AF=0.1153;SAS_AF=0.2147;AA=A|||;VT=SNP
8	783664	rs10106538	C	T	100	PASS	AC=3678;AF=0.734425;AN=5008;NS=2504;DP=15823;EAS_AF=0.7252;AMR_AF=0.8084;AFR_AF=0.6944;EUR_AF=0.7256;SAS_AF=0.7546;AA=T|||;VT=SNP
8	784370	rs57325036	C	A	100	PASS	AC=834;AF=0.166534;AN=5008;NS=2504;DP=22470;EAS_AF=0.0208;AMR_AF=0.1715;AFR_AF=0.1551;EUR_AF=0.2654;SAS_AF=0.227;AA=C|||;VT=SNP
8	784674	rs71516114	T	C	100	PASS	AC=332;AF=0.0662939;AN=5008;NS=2504;DP=20227;EAS_AF=0.0238;AMR_AF=0.0922;AFR_AF=0.0023;EUR_AF=0.1123;SAS_AF=0.1309;AA=T|||;VT=SNP
8	784968	rs1001186	C	G	100	PASS	AC=1116;AF=0.222843;AN=5008;NS=2504;DP=22428;EAS_AF=0.2192;AMR_AF=0.4395;AFR_AF=0.0522;EUR_AF=0.2038;SAS_AF=0.3231;AA=C|||;VT=SNP
8	784974	rs56187500	G	C	100	PASS	AC=859;AF=0.171526;AN=5008;NS=2504;DP=21778;EAS_AF=0.0218;AMR_AF=0.1715;AFR_AF=0.1664;EUR_AF=0.2644;SAS_AF=0.2372;AA=G|||;VT=SNP
8	785009	rs56898943	G	A	100	PASS	AC=699;AF=0.139577;AN=5008;NS=2504;DP=19465;EAS_AF=0.2242;AMR_AF=0.0749;AFR_AF=0.1899;EUR_AF=0.1093;SAS_AF=0.0613;AA=G|||;VT=SNP
8	785085	rs1553408	G	A	100	PASS	AC=995;AF=0.198682;AN=5008;NS=2504;DP=16520;EAS_AF=0.5188;AMR_AF=0.121;AFR_AF=0.0461;EUR_AF=0.1143;SAS_AF=0.2168;AA=G|||;VT=SNP
8	785259	rs1553407	T	A	100	PASS	AC=1040;AF=0.207668;AN=5008;NS=2504;DP=15325;EAS_AF=0.5198;AMR_AF=0.1311;AFR_AF=0.0469;EUR_AF=0.1392;SAS_AF=0.228;AA=T|||;VT=SNP
8	785591	rs28713252	T	C	100	PASS	AC=862;AF=0.172125;AN=5008;NS=2504;DP=11535;EAS_AF=0.0248;AMR_AF=0.1715;AFR_AF=0.1634;EUR_AF=0.2694;SAS_AF=0.2362;AA=T|||;VT=SNP
8	786070	rs62486365	C	A	100	PASS	AC=834;AF=0.166534;AN=5008;NS=2504;DP=19070;EAS_AF=0.0218;AMR_AF=0.17;AFR_AF=0.1543;EUR_AF=0.2654;SAS_AF=0.228;AA=C|||;VT=SNP
8	786209	rs80238520	G	A	100	PASS	AC=1024;AF=0.204473;AN=5008;NS=2504;DP=14256;EAS_AF=0.2054;AMR_AF=0.4366;AFR_AF=0.0545;EUR_AF=0.2038;SAS_AF=0.2423;AA=A|||;VT=SNP
8	786479	rs57859768	C	A	100	PASS	AC=471;AF=0.0940495;AN=5008;NS=2504;DP=7487;EAS_AF=0.2123;AMR_AF=0.0562;AFR_AF=0.0295;EUR_AF=0.1103;SAS_AF=0.0695;AA=C|||;VT=SNP
8	786553	rs7459616	G	C	100	PASS	AC=2802;AF=0.559505;AN=5008;NS=2504;DP=14555;EAS_AF=0.9613;AMR_AF=0.6455;AFR_AF=0.3079;EUR_AF=0.4503;SAS_AF=0.5368;AA=G|||;VT=SNP
8	786916	rs1532744	A	G	100	PASS	AC=2854;AF=0.569888;AN=5008;NS=2504;DP=19241;EAS_AF=0.9623;AMR_AF=0.6499;AFR_AF=0.3434;EUR_AF=0.4503;SAS_AF=0.5378;AA=A|||;VT=SNP
8	787241	rs11786794	G	A	100	PASS	AC=1020;AF=0.203674;AN=5008;NS=2504;DP=14724;EAS_AF=0.2054;AMR_AF=0.438;AFR_AF=0.0492;EUR_AF=0.2018;SAS_AF=0.2464;AA=G|||;VT=SNP
8	788912	rs1553412	G	A	100	PASS	AC=1021;AF=0.203874;AN=5008;NS=2504;DP=18250;EAS_AF=0.2093;AMR_AF=0.438;AFR_AF=0.0522;EUR_AF=0.1988;SAS_AF=0.2423;AA=G|||;VT=SNP
8	789232	rs74635280	G	T	100	PASS	AC=497;AF=0.0992412;AN=5008;NS=2504;DP=20244;EAS_AF=0.1667;AMR_AF=0.2767;AFR_AF=0.0053;EUR_AF=0.0467;SAS_AF=0.0849;AA=G|||;VT=SNP
8	789721	rs17752267	C	G	100	PASS	AC=707;AF=0.141174;AN=5008;NS=2504;DP=21595;EAS_AF=0.2232;AMR_AF=0.0764;AFR_AF=0.1891;EUR_AF=0.1123;SAS_AF=0.0675;AA=C|||;VT=SNP
8	789983	rs13254472	C	T	100	PASS	AC=3872;AF=0.773163;AN=5008;NS=2504;DP=20972;EAS_AF=0.9831;AMR_AF=0.8372;AFR_AF=0.5885;EUR_AF=0.7485;SAS_AF=0.7863;AA=c|||;VT=SNP
8	790450	rs7841244	G	C	100	PASS	AC=1754;AF=0.35024;AN=5008;NS=2504;DP=20683;EAS_AF=0.4395;AMR_AF=0.513;AFR_AF=0.2534;EUR_AF=0.3101;SAS_AF=0.3149;AA=C|||;VT=SNP
8	790637	rs3926607	A	G	100	PASS	AC=1041;AF=0.207867;AN=5008;NS=2504;DP=17457;EAS_AF=0.5198;AMR_AF=0.1311;AFR_AF=0.0431;EUR_AF=0.1461;SAS_AF=0.227;AA=A|||;VT=SNP
8	790729	rs28417810	C	T	100	PASS	AC=873;AF=0.174321;AN=5008;NS=2504;DP=22635;EAS_AF=0.0228;AMR_AF=0.1686;AFR_AF=0.1853;EUR_AF=0.2644;SAS_AF=0.227;AA=T|||;VT=SNP
8	791307	rs28722879	G	A	100	PASS	AC=804;AF=0.160543;AN=5008;NS=2504;DP=17283;EAS_AF=0.0238;AMR_AF=0.1643;AFR_AF=0.1377;EUR_AF=0.2624;SAS_AF=0.2249;AA=G|||;VT=SNP
8	791382	rs76005835	C	G	100	PASS	AC=1043;AF=0.208267;AN=5008;NS=2504;DP=17488;EAS_AF=0.2133;AMR_AF=0.4395;AFR_AF=0.0537;EUR_AF=0.2018;SAS_AF=0.2546;AA=C|||;VT=SNP
8	792072	rs76270757	T	C	100	PASS	AC=702;AF=0.140176;AN=5008;NS=2504;DP=20878;EAS_AF=0.2242;AMR_AF=0.0749;AFR_AF=0.1921;EUR_AF=0.1093;SAS_AF=0.0613;AA=T|||;VT=SNP
8	792255	rs28713229	A	G	100	PASS	AC=904;AF=0.180511;AN=5008;NS=2504;DP=23733;EAS_AF=0.0228;AMR_AF=0.1715;AFR_AF=0.2065;EUR_AF=0.2654;SAS_AF=0.227;AA=A|||;VT=SNP
8	792334	rs12676253	A	G	100	PASS	AC=1127;AF=0.22504;AN=5008;NS=2504;DP=24370;EAS_AF=0.2202;AMR_AF=0.4424;AFR_AF=0.056;EUR_AF=0.2008;SAS_AF=0.3292;AA=A|||;VT=SNP
8	792606	rs7000358	C	T	100	PASS	AC=696;AF=0.138978;AN=5008;NS=2504;DP=19276;EAS_AF=0.2272;AMR_AF=0.0706;AFR_AF=0.1838;EUR_AF=0.1133;SAS_AF=0.0624;AA=C|||;VT=SNP
8	792646	rs28577920	C	T	100	PASS	AC=872;AF=0.174121;AN=5008;NS=2504;DP=19641;EAS_AF=0.0228;AMR_AF=0.1686;AFR_AF=0.1853;EUR_AF=0.2644;SAS_AF=0.226;AA=C|||;VT=SNP
8	792731	rs7008109	A	G	100	PASS	AC=3871;AF=0.772963;AN=5008;NS=2504;DP=19165;EAS_AF=0.9841;AMR_AF=0.8314;AFR_AF=0.6104;EUR_AF=0.7276;SAS_AF=0.7802;AA=G|||;VT=SNP
8	792888	rs10098881	A	T	100	PASS	AC=874;AF=0.174521;AN=5008;NS=2504;DP=17086;EAS_AF=0.0238;AMR_AF=0.1686;AFR_AF=0.1861;EUR_AF=0.2644;SAS_AF=0.226;AA=A|||;VT=SNP
8	793115	rs78454089	G	T	100	PASS	AC=710;AF=0.141773;AN=5008;NS=2504;DP=16787;EAS_AF=0.2252;AMR_AF=0.0764;AFR_AF=0.1921;EUR_AF=0.1143;SAS_AF=0.0624;AA=T|||;VT=SNP
8	793149	rs10105558	T	C	100	PASS	AC=3872;AF=0.773163;AN=5008;NS=2504;DP=17615;EAS_AF=0.9841;AMR_AF=0.8314;AFR_AF=0.6097;EUR_AF=0.7296;SAS_AF=0.7802;AA=C|||;VT=SNP
8	793360	rs34124302	G	C	100	PASS	AC=982;AF=0.196086;AN=5008;NS=2504;DP=17565;EAS_AF=0.5218;AMR_AF=0.1182;AFR_AF=0.0386;EUR_AF=0.1153;SAS_AF=0.2117;AA=G|||;VT=SNP
8	793683	rs67646850	G	A	100	PASS	AC=982;AF=0.196086;AN=5008;NS=2504;DP=19669;EAS_AF=0.5208;AMR_AF=0.1182;AFR_AF=0.0393;EUR_AF=0.1153;SAS_AF=0.2117;AA=G|||;VT=SNP
8	793846	rs12674512	G	T	100	PASS	AC=3848;AF=0.768371;AN=5008;NS=2504;DP=19557;EAS_AF=0.9841;AMR_AF=0.8256;AFR_AF=0.5968;EUR_AF=0.7276;SAS_AF=0.7791;AA=T|||;VT=SNP
8	794120	rs28362022	G	A	100	PASS	AC=3829;AF=0.764577;AN=5008;NS=2504;DP=18470;EAS_AF=0.9841;AMR_AF=0.8285;AFR_AF=0.5817;EUR_AF=0.7256;SAS_AF=0.7802;AA=A|||;VT=SNP
8	794496	rs12677962	T	G	100	PASS	AC=711;AF=0.141973;AN=5008;NS=2504;DP=18517;EAS_AF=0.2361;AMR_AF=0.0749;AFR_AF=0.1891;EUR_AF=0.1093;SAS_AF=0.0624;AA=T|||;VT=SNP
8	794942	rs12676715	C	T	100	PASS	AC=1059;AF=0.211462;AN=5008;NS=2504;DP=20550;EAS_AF=0.2113;AMR_AF=0.4409;AFR_AF=0.0749;EUR_AF=0.2028;SAS_AF=0.2423;AA=T|||;VT=SNP
8	795813	rs56387024	T	C	100	PASS	AC=1050;AF=0.209665;AN=5008;NS=2504;DP=20122;EAS_AF=0.2123;AMR_AF=0.438;AFR_AF=0.0756;EUR_AF=0.1968;SAS_AF=0.2393;AA=T|||;VT=SNP
8	795986	rs74514401	C	T	100	PASS	AC=995;AF=0.198682;AN=5008;NS=2504;DP=19988;EAS_AF=0.2113;AMR_AF=0.4308;AFR_AF=0.0386;EUR_AF=0.1968;SAS_AF=0.2393;AA=c|||;VT=SNP
8	796608	rs72621153	A	G	100	PASS	AC=1021;AF=0.203874;AN=5008;NS=2504;DP=22824;EAS_AF=0.5139;AMR_AF=0.1326;AFR_AF=0.0303;EUR_AF=0.1421;SAS_AF=0.2331;AA=A|||;VT=SNP
8	797243	rs74551515	T	C	100	PASS	AC=537;AF=0.107228;AN=5008;NS=2504;DP=15551;EAS_AF=0.1736;AMR_AF=0.2824;AFR_AF=0.0061;EUR_AF=0.0497;SAS_AF=0.1104;AA=T|||;VT=SNP
8	797800	rs35388027	C	T	100	PASS	AC=1768;AF=0.353035;AN=5008;NS=2504;DP=17530;EAS_AF=0.749;AMR_AF=0.2104;AFR_AF=0.2436;EUR_AF=0.2525;SAS_AF=0.2975;AA=T|||;VT=SNP
8	797895	rs10102144	G	A	100	PASS	AC=855;AF=0.170727;AN=5008;NS=2504;DP=21267;EAS_AF=0.0238;AMR_AF=0.1657;AFR_AF=0.1755;EUR_AF=0.2654;SAS_AF=0.2219;AA=G|||;VT=SNP
8	797911	rs66641031	A	C	100	PASS	AC=1758;AF=0.351038;AN=5008;NS=2504;DP=21332;EAS_AF=0.75;AMR_AF=0.2104;AFR_AF=0.2368;EUR_AF=0.2525;SAS_AF=0.2955;AA=A|||;VT=SNP
8	798865	rs62486370	C	T	100	PASS	AC=875;AF=0.17472;AN=5008;NS=2504;DP=20337;EAS_AF=0.0238;AMR_AF=0.1671;AFR_AF=0.1846;EUR_AF=0.2654;SAS_AF=0.229;AA=C|||;VT=SNP
8	799059	rs2055515	G	A	100	PASS	AC=965;AF=0.192692;AN=5008;NS=2504;DP=22059;EAS_AF=0.2183;AMR_AF=0.4207;AFR_AF=0.0333;EUR_AF=0.1879;SAS_AF=0.2249;AA=G|||;VT=SNP
8	799123	rs2055514	T	C	100	PASS	AC=1712;AF=0.341853;AN=5008;NS=2504;DP=21974;EAS_AF=0.4385;AMR_AF=0.5072;AFR_AF=0.2519;EUR_AF=0.2982;SAS_AF=0.2914;AA=T|||;VT=SNP
8	799125	rs2055513	G	C	100	PASS	AC=1070;AF=0.213658;AN=5008;NS=2504;DP=21858;EAS_AF=0.5218;AMR_AF=0.1427;AFR_AF=0.0416;EUR_AF=0.1521;SAS_AF=0.2423;AA=G|||;VT=SNP
8	799135	rs2055512	A	G	100	PASS	AC=1078;AF=0.215256;AN=5008;NS=2504;DP=21696;EAS_AF=0.5218;AMR_AF=0.1441;AFR_AF=0.0416;EUR_AF=0.1571;SAS_AF=0.2444;AA=a|||;VT=SNP
8	799199	rs12547996	A	G	100	PASS	AC=740;AF=0.147764;AN=5008;NS=2504;DP=22320;EAS_AF=0.2401;AMR_AF=0.0807;AFR_AF=0.1944;EUR_AF=0.1123;SAS_AF=0.0736;AA=A|||;VT=SNP
8	799217	rs2055511	A	G	100	PASS	AC=1077;AF=0.215056;AN=5008;NS=2504;DP=22066;EAS_AF=0.5228;AMR_AF=0.1427;AFR_AF=0.0393;EUR_AF=0.1581;SAS_AF=0.2454;AA=G|||;VT=SNP
8	799383	rs9721194	G	A	100	PASS	AC=3909;AF=0.780551;AN=5008;NS=2504;DP=22309;EAS_AF=0.9841;AMR_AF=0.8386;AFR_AF=0.6112;EUR_AF=0.7485;SAS_AF=0.7914;AA=A|||;VT=SNP
8	799627	rs7845440	A	G	100	PASS	AC=2487;AF=0.496605;AN=5008;NS=2504;DP=18107;EAS_AF=0.2192;AMR_AF=0.6427;AFR_AF=0.5575;EUR_AF=0.5924;SAS_AF=0.498;AA=A|||;VT=SNP
8	799849	rs11137106	G	T	100	PASS	AC=734;AF=0.146565;AN=5008;NS=2504;DP=16705;EAS_AF=0.2411;AMR_AF=0.0764;AFR_AF=0.1997;EUR_AF=0.1093;SAS_AF=0.0654;AA=G|||;VT=SNP
8	800025	rs112448936	C	T	100	PASS	AC=846;AF=0.16893;AN=5008;NS=2504;DP=12046;EAS_AF=0.0238;AMR_AF=0.1686;AFR_AF=0.1611;EUR_AF=0.2654;SAS_AF=0.2301;AA=C|||;VT=SNP
8	800154	rs76192114	G	C	100	PASS	AC=631;AF=0.125998;AN=5008;NS=2504;DP=16344;EAS_AF=0.1756;AMR_AF=0.3127;AFR_AF=0.0144;EUR_AF=0.0964;SAS_AF=0.1237;AA=G|||;VT=SNP
8	800534	rs6988970	T	G	100	PASS	AC=3931;AF=0.784944;AN=5008;NS=2504;DP=14600;EAS_AF=0.9841;AMR_AF=0.8444;AFR_AF=0.6203;EUR_AF=0.7535;SAS_AF=0.7924;AA=G|||;VT=SNP
8	801349	rs77724653	G	A	100	PASS	AC=626;AF=0.125;AN=5008;NS=2504;DP=20208;EAS_AF=0.1746;AMR_AF=0.3127;AFR_AF=0.0091;EUR_AF=0.0964;SAS_AF=0.1268;AA=G|||;VT=SNP
8	801352	rs76381765	G	A	100	PASS	AC=706;AF=0.140974;AN=5008;NS=2504;DP=20375;EAS_AF=0.1746;AMR_AF=0.317;AFR_AF=0.0605;EUR_AF=0.1024;SAS_AF=0.1299;AA=g|||;VT=SNP
8	801584	rs17739674	T	G	100	PASS	AC=1811;AF=0.361621;AN=5008;NS=2504;DP=19311;EAS_AF=0.2004;AMR_AF=0.5159;AFR_AF=0.3404;EUR_AF=0.4185;SAS_AF=0.3885;AA=G|||;VT=SNP
8	801912	rs17752292	A	G	100	PASS	AC=1008;AF=0.201278;AN=5008;NS=2504;DP=16624;EAS_AF=0.5069;AMR_AF=0.1254;AFR_AF=0.0408;EUR_AF=0.1332;SAS_AF=0.227;AA=A|||;VT=SNP
8	802250	rs10111200	C	T	100	PASS	AC=755;AF=0.150759;AN=5008;NS=2504;DP=18241;EAS_AF=0.0238;AMR_AF=0.1643;AFR_AF=0.0938;EUR_AF=0.2664;SAS_AF=0.2301;AA=C|||;VT=SNP
8	802573	rs17667030	A	T	100	PASS	AC=630;AF=0.125799;AN=5008;NS=2504;DP=21425;EAS_AF=0.1746;AMR_AF=0.3127;AFR_AF=0.0144;EUR_AF=0.0944;SAS_AF=0.1258;AA=A|||;VT=SNP
8	802678	rs17667042	G	A	100	PASS	AC=623;AF=0.124401;AN=5008;NS=2504;DP=19591;EAS_AF=0.1746;AMR_AF=0.3127;AFR_AF=0.0091;EUR_AF=0.0944;SAS_AF=0.1258;AA=G|||;VT=SNP
8	802842	rs17739698	A	G	100	PASS	AC=632;AF=0.126198;AN=5008;NS=2504;DP=21508;EAS_AF=0.1746;AMR_AF=0.3127;AFR_AF=0.0159;EUR_AF=0.0944;SAS_AF=0.1258;AA=A|||;VT=SNP
8	802951	rs17667048	C	T	100	PASS	AC=630;AF=0.125799;AN=5008;NS=2504;DP=20834;EAS_AF=0.1746;AMR_AF=0.3127;AFR_AF=0.0144;EUR_AF=0.0944;SAS_AF=0.1258;AA=C|||;VT=SNP
8	802963	rs79436817	G	A	100	PASS	AC=630;AF=0.125799;AN=5008;NS=2504;DP=20816;EAS_AF=0.1746;AMR_AF=0.3127;AFR_AF=0.0144;EUR_AF=0.0944;SAS_AF=0.1258;AA=G|||;VT=SNP
8	803757	rs17667061	A	G	100	PASS	AC=1047;AF=0.209065;AN=5008;NS=2504;DP=19329;EAS_AF=0.0248;AMR_AF=0.1931;AFR_AF=0.2474;EUR_AF=0.3032;SAS_AF=0.2618;AA=A|||;VT=SNP
8	803871	rs75609700	C	A	100	PASS	AC=623;AF=0.124401;AN=5008;NS=2504;DP=16577;EAS_AF=0.1746;AMR_AF=0.3127;AFR_AF=0.0091;EUR_AF=0.0944;SAS_AF=0.1258;AA=C|||;VT=SNP
8	804885	rs10503149	G	C	100	PASS	AC=631;AF=0.125998;AN=5008;NS=2504;DP=21206;EAS_AF=0.1736;AMR_AF=0.317;AFR_AF=0.0098;EUR_AF=0.0974;SAS_AF=0.1278;AA=G|||;VT=SNP
8	805383	rs10503152	C	A	100	PASS	AC=691;AF=0.137979;AN=5008;NS=2504;DP=19465;EAS_AF=0.2163;AMR_AF=0.072;AFR_AF=0.1831;EUR_AF=0.1233;SAS_AF=0.0583;AA=C|||;VT=SNP
8	805561	rs62486371	G	C	100	PASS	AC=832;AF=0.166134;AN=5008;NS=2504;DP=20065;EAS_AF=0.0228;AMR_AF=0.1686;AFR_AF=0.1513;EUR_AF=0.2674;SAS_AF=0.228;AA=G|||;VT=SNP
8	805699	rs17667079	C	T	100	PASS	AC=625;AF=0.1248;AN=5008;NS=2504;DP=20288;EAS_AF=0.1736;AMR_AF=0.3127;AFR_AF=0.0113;EUR_AF=0.0944;SAS_AF=0.1258;AA=C|||;VT=SNP
8	805775	rs78085954	G	A	100	PASS	AC=629;AF=0.125599;AN=5008;NS=2504;DP=20530;EAS_AF=0.1746;AMR_AF=0.3127;AFR_AF=0.0136;EUR_AF=0.0944;SAS_AF=0.1258;AA=g|||;VT=SNP
8	806771	rs4735944	A	G	100	PASS	AC=4030;AF=0.804712;AN=5008;NS=2504;DP=18870;EAS_AF=0.7778;AMR_AF=0.9236;AFR_AF=0.6006;EUR_AF=0.8797;SAS_AF=0.9468;AA=G|||;VT=SNP
8	807005	rs79160493	C	G	100	PASS	AC=633;AF=0.126398;AN=5008;NS=2504;DP=21048;EAS_AF=0.1766;AMR_AF=0.3127;AFR_AF=0.0113;EUR_AF=0.0964;SAS_AF=0.1288;AA=C|||;VT=SNP
8	807032	rs2134495	A	G	100	PASS	AC=695;AF=0.138778;AN=5008;NS=2504;DP=20844;EAS_AF=0.5228;AMR_AF=0.0346;AFR_AF=0.0023;EUR_AF=0.0288;SAS_AF=0.1145;AA=A|||;VT=SNP
8	807341	rs34373394	T	C	100	PASS	AC=1069;AF=0.213458;AN=5008;NS=2504;DP=18109;EAS_AF=0.5446;AMR_AF=0.134;AFR_AF=0.028;EUR_AF=0.1501;SAS_AF=0.2444;AA=T|||;VT=SNP
8	808096	rs74662092	A	G	100	PASS	AC=641;AF=0.127995;AN=5008;NS=2504;DP=17442;EAS_AF=0.1746;AMR_AF=0.317;AFR_AF=0.0121;EUR_AF=0.0984;SAS_AF=0.1329;AA=A|||;VT=SNP
8	808522	rs72621154	C	T	100	PASS	AC=727;AF=0.145168;AN=5008;NS=2504;DP=21217;EAS_AF=0.5198;AMR_AF=0.0375;AFR_AF=0.0287;EUR_AF=0.0298;SAS_AF=0.1115;AA=c|||;VT=SNP
8	808573	rs75718228	G	A	100	PASS	AC=641;AF=0.127995;AN=5008;NS=2504;DP=20533;EAS_AF=0.1736;AMR_AF=0.3141;AFR_AF=0.0189;EUR_AF=0.0944;SAS_AF=0.1309;AA=g|||;VT=SNP
8	808633	rs34626018	G	A	100	PASS	AC=3192;AF=0.63738;AN=5008;NS=2504;DP=20876;EAS_AF=0.7609;AMR_AF=0.7277;AFR_AF=0.4478;EUR_AF=0.6173;SAS_AF=0.7229;AA=A|||;VT=SNP
8	808721	rs35185084	C	G	100	PASS	AC=3277;AF=0.654353;AN=5008;NS=2504;DP=19512;EAS_AF=0.7629;AMR_AF=0.7738;AFR_AF=0.4622;EUR_AF=0.6292;SAS_AF=0.7434;AA=G|||;VT=SNP
8	808789	rs35400327	A	G	100	PASS	AC=3271;AF=0.653155;AN=5008;NS=2504;DP=20150;EAS_AF=0.7629;AMR_AF=0.7709;AFR_AF=0.4592;EUR_AF=0.6292;SAS_AF=0.7434;AA=G|||;VT=SNP
8	809054	rs2174098	G	A	100	PASS	AC=690;AF=0.13778;AN=5008;NS=2504;DP=16088;EAS_AF=0.2192;AMR_AF=0.0706;AFR_AF=0.1838;EUR_AF=0.1223;SAS_AF=0.0552;AA=G|||;VT=SNP
8	809079	rs2336409	A	C	100	PASS	AC=2037;AF=0.406749;AN=5008;NS=2504;DP=16068;EAS_AF=0.5496;AMR_AF=0.2882;AFR_AF=0.3419;EUR_AF=0.3936;SAS_AF=0.4448;AA=A|||;VT=SNP
8	809090	rs10088235	A	G	100	PASS	AC=2035;AF=0.40635;AN=5008;NS=2504;DP=16021;EAS_AF=0.2212;AMR_AF=0.6153;AFR_AF=0.3487;EUR_AF=0.4523;SAS_AF=0.4796;AA=G|||;VT=SNP
8	809489	rs3860879	C	T	100	PASS	AC=1089;AF=0.217452;AN=5008;NS=2504;DP=19636;EAS_AF=0.0476;AMR_AF=0.2839;AFR_AF=0.121;EUR_AF=0.3479;SAS_AF=0.3415;AA=C|||;VT=SNP
8	809497	rs3860880	G	T	100	PASS	AC=2218;AF=0.442891;AN=5008;NS=2504;DP=19598;EAS_AF=0.2202;AMR_AF=0.6369;AFR_AF=0.4425;EUR_AF=0.4781;SAS_AF=0.499;AA=T|||;VT=SNP
8	809859	rs12680727	G	A	100	PASS	AC=330;AF=0.0658946;AN=5008;NS=2504;DP=16556;EAS_AF=0.0248;AMR_AF=0.1182;AFR_AF=0.025;EUR_AF=0.0825;SAS_AF=0.1094;AA=-|||;VT=SNP
8	811180	rs7357355	T	C	100	PASS	AC=831;AF=0.165935;AN=5008;NS=2504;DP=22068;EAS_AF=0.0218;AMR_AF=0.17;AFR_AF=0.149;EUR_AF=0.2664;SAS_AF=0.2311;AA=T|||;VT=SNP
8	811361	rs7822855	G	C	100	PASS	AC=1920;AF=0.383387;AN=5008;NS=2504;DP=16331;EAS_AF=0.4563;AMR_AF=0.2839;AFR_AF=0.3374;EUR_AF=0.3867;SAS_AF=0.4376;AA=G|||;VT=SNP
8	811750	rs12155843	C	T	100	PASS	AC=1143;AF=0.228235;AN=5008;NS=2504;DP=15888;EAS_AF=0.0446;AMR_AF=0.2853;AFR_AF=0.1657;EUR_AF=0.3479;SAS_AF=0.3384;AA=C|||;VT=SNP
8	811914	rs76869055	G	A	100	PASS	AC=330;AF=0.0658946;AN=5008;NS=2504;DP=19652;EAS_AF=0.0228;AMR_AF=0.1196;AFR_AF=0.0257;EUR_AF=0.0825;SAS_AF=0.1094;AA=g|||;VT=SNP
8	812636	rs76612965	A	G	100	PASS	AC=672;AF=0.134185;AN=5008;NS=2504;DP=17990;EAS_AF=0.1786;AMR_AF=0.317;AFR_AF=0.0272;EUR_AF=0.1014;SAS_AF=0.137;AA=A|||;VT=SNP
8	812946	rs17739794	G	A	100	PASS	AC=2211;AF=0.441494;AN=5008;NS=2504;DP=22527;EAS_AF=0.2192;AMR_AF=0.6383;AFR_AF=0.4349;EUR_AF=0.4781;SAS_AF=0.502;AA=A|||;VT=SNP
8	813699	rs78883513	G	C	100	PASS	AC=639;AF=0.127596;AN=5008;NS=2504;DP=19300;EAS_AF=0.1647;AMR_AF=0.3156;AFR_AF=0.0151;EUR_AF=0.0994;SAS_AF=0.137;AA=G|||;VT=SNP
8	813942	rs2174097	C	T	100	PASS	AC=813;AF=0.16234;AN=5008;NS=2504;DP=19259;EAS_AF=0.0169;AMR_AF=0.1686;AFR_AF=0.1422;EUR_AF=0.2654;SAS_AF=0.229;AA=C|||;VT=SNP
8	814492	rs7816826	C	G	100	PASS	AC=1828;AF=0.365016;AN=5008;NS=2504;DP=18472;EAS_AF=0.3274;AMR_AF=0.2262;AFR_AF=0.5371;EUR_AF=0.3688;SAS_AF=0.2658;AA=C|||;VT=SNP
8	814529	rs7823711	A	G	100	PASS	AC=1825;AF=0.364417;AN=5008;NS=2504;DP=17803;EAS_AF=0.3274;AMR_AF=0.2262;AFR_AF=0.5371;EUR_AF=0.3678;SAS_AF=0.2638;AA=A|||;VT=SNP
8	814612	rs7816977	C	T	100	PASS	AC=1817;AF=0.362819;AN=5008;NS=2504;DP=16069;EAS_AF=0.3254;AMR_AF=0.2219;AFR_AF=0.5371;EUR_AF=0.3658;SAS_AF=0.2628;AA=C|||;VT=SNP
8	814710	rs7823906	A	G	100	PASS	AC=1824;AF=0.364217;AN=5008;NS=2504;DP=14289;EAS_AF=0.3274;AMR_AF=0.2262;AFR_AF=0.5371;EUR_AF=0.3678;SAS_AF=0.2628;AA=A|||;VT=SNP
8	815220	rs17667203	T	C	100	PASS	AC=882;AF=0.176118;AN=5008;NS=2504;DP=17035;EAS_AF=0.0258;AMR_AF=0.1859;AFR_AF=0.1452;EUR_AF=0.3062;SAS_AF=0.2321;AA=T|||;VT=SNP
8	816335	rs1105743	T	C	100	PASS	AC=4146;AF=0.827875;AN=5008;NS=2504;DP=16067;EAS_AF=0.5625;AMR_AF=0.9035;AFR_AF=0.9773;EUR_AF=0.9036;SAS_AF=0.7679;AA=C|||;VT=SNP
8	816368	rs17739841	C	T	100	PASS	AC=857;AF=0.171126;AN=5008;NS=2504;DP=16443;EAS_AF=0.0198;AMR_AF=0.183;AFR_AF=0.1407;EUR_AF=0.3022;SAS_AF=0.2249;AA=C|||;VT=SNP
8	816716	rs868898	C	A	100	PASS	AC=490;AF=0.0978435;AN=5008;NS=2504;DP=18548;EAS_AF=0.0288;AMR_AF=0.1801;AFR_AF=0.0303;EUR_AF=0.17;SAS_AF=0.1278;AA=C|||;VT=SNP
8	817587	rs881430	G	A	100	PASS	AC=479;AF=0.095647;AN=5008;NS=2504;DP=20205;EAS_AF=0.0288;AMR_AF=0.1744;AFR_AF=0.0287;EUR_AF=0.167;SAS_AF=0.1258;AA=G|||;VT=SNP
8	817847	rs1105954	C	T	100	PASS	AC=1526;AF=0.304712;AN=5008;NS=2504;DP=18346;EAS_AF=0.0536;AMR_AF=0.3631;AFR_AF=0.2678;EUR_AF=0.4891;SAS_AF=0.3824;AA=C|||;VT=SNP
8	818656	rs73673027	A	G	100	PASS	AC=784;AF=0.15655;AN=5008;NS=2504;DP=20133;EAS_AF=0.1796;AMR_AF=0.304;AFR_AF=0.1664;EUR_AF=0.0497;SAS_AF=0.1247;AA=A|||;VT=SNP
8	818749	rs17739876	C	G	100	PASS	AC=466;AF=0.0930511;AN=5008;NS=2504;DP=18406;EAS_AF=0.0278;AMR_AF=0.1715;AFR_AF=0.0151;EUR_AF=0.171;SAS_AF=0.1299;AA=C|||;VT=SNP
8	818827	rs55990128	T	C	100	PASS	AC=866;AF=0.172923;AN=5008;NS=2504;DP=17770;EAS_AF=0.0248;AMR_AF=0.1744;AFR_AF=0.1528;EUR_AF=0.2903;SAS_AF=0.2311;AA=T|||;VT=SNP
8	819688	rs10110537	C	G	100	PASS	AC=917;AF=0.183107;AN=5008;NS=2504;DP=18045;EAS_AF=0.0258;AMR_AF=0.1873;AFR_AF=0.1619;EUR_AF=0.3062;SAS_AF=0.2444;AA=C|||;VT=SNP
8	820076	rs77500185	A	T	100	PASS	AC=557;AF=0.111222;AN=5008;NS=2504;DP=17782;EAS_AF=0.1806;AMR_AF=0.2839;AFR_AF=0.0068;EUR_AF=0.0477;SAS_AF=0.1237;AA=A|||;VT=SNP
8	821585	rs7002351	A	T	100	PASS	AC=581;AF=0.116014;AN=5008;NS=2504;DP=17833;EAS_AF=0.1806;AMR_AF=0.2882;AFR_AF=0.0159;EUR_AF=0.0596;SAS_AF=0.1207;AA=A|||;VT=SNP
8	821713	rs12548950	A	C	100	PASS	AC=714;AF=0.142572;AN=5008;NS=2504;DP=18028;EAS_AF=0.3125;AMR_AF=0.0634;AFR_AF=0.1415;EUR_AF=0.1014;SAS_AF=0.0675;AA=A|||;VT=SNP
8	822942	rs13275254	T	C	100	PASS	AC=1133;AF=0.226238;AN=5008;NS=2504;DP=17141;EAS_AF=0.0248;AMR_AF=0.2147;AFR_AF=0.2965;EUR_AF=0.329;SAS_AF=0.2413;AA=T|||;VT=SNP
8	822991	rs7016755	T	C	100	PASS	AC=602;AF=0.120208;AN=5008;NS=2504;DP=18221;EAS_AF=0.1806;AMR_AF=0.2882;AFR_AF=0.0189;EUR_AF=0.0596;SAS_AF=0.138;AA=T|||;VT=SNP
8	823260	rs28612666	A	T	100	PASS	AC=1069;AF=0.213458;AN=5008;NS=2504;DP=15227;EAS_AF=0.0238;AMR_AF=0.2017;AFR_AF=0.2746;EUR_AF=0.3201;SAS_AF=0.2249;AA=A|||;VT=SNP
8	823265	rs28449837	A	G	100	PASS	AC=1162;AF=0.232029;AN=5008;NS=2504;DP=15208;EAS_AF=0.0258;AMR_AF=0.2147;AFR_AF=0.3154;EUR_AF=0.33;SAS_AF=0.2434;AA=A|||;VT=SNP
8	823449	rs982352	C	T	100	PASS	AC=3136;AF=0.626198;AN=5008;NS=2504;DP=14894;EAS_AF=0.5466;AMR_AF=0.755;AFR_AF=0.6271;EUR_AF=0.667;SAS_AF=0.5736;AA=T|||;VT=SNP
8	823474	rs28812830	G	T	100	PASS	AC=1150;AF=0.229633;AN=5008;NS=2504;DP=14785;EAS_AF=0.0258;AMR_AF=0.2147;AFR_AF=0.3071;EUR_AF=0.329;SAS_AF=0.2434;AA=G|||;VT=SNP
8	823711	rs982351	T	C	100	PASS	AC=2309;AF=0.461062;AN=5008;NS=2504;DP=15660;EAS_AF=0.2312;AMR_AF=0.6859;AFR_AF=0.4085;EUR_AF=0.5616;SAS_AF=0.5061;AA=C|||;VT=SNP
8	823897	rs4735946	C	T	100	PASS	AC=4092;AF=0.817093;AN=5008;NS=2504;DP=15192;EAS_AF=0.5526;AMR_AF=0.9035;AFR_AF=0.9448;EUR_AF=0.9016;SAS_AF=0.7689;AA=T|||;VT=SNP
8	824416	rs4735947	C	T	100	PASS	AC=4148;AF=0.828275;AN=5008;NS=2504;DP=14275;EAS_AF=0.5526;AMR_AF=0.9049;AFR_AF=0.9849;EUR_AF=0.9006;SAS_AF=0.772;AA=T|||;VT=SNP
8	824436	rs7816368	T	C	100	PASS	AC=1199;AF=0.239417;AN=5008;NS=2504;DP=14404;EAS_AF=0.0258;AMR_AF=0.2262;AFR_AF=0.3177;EUR_AF=0.3459;SAS_AF=0.2536;AA=T|||;VT=SNP
8	824440	rs7816371	T	C	100	PASS	AC=1204;AF=0.240415;AN=5008;NS=2504;DP=14445;EAS_AF=0.0278;AMR_AF=0.2277;AFR_AF=0.3222;EUR_AF=0.3429;SAS_AF=0.2526;AA=T|||;VT=SNP
8	824453	rs60342842	T	G	100	PASS	AC=913;AF=0.182308;AN=5008;NS=2504;DP=14627;EAS_AF=0.0258;AMR_AF=0.1988;AFR_AF=0.1596;EUR_AF=0.3121;SAS_AF=0.229;AA=T|||;VT=SNP
8	824492	rs4735823	A	C	100	PASS	AC=4130;AF=0.824681;AN=5008;NS=2504;DP=15878;EAS_AF=0.5526;AMR_AF=0.9107;AFR_AF=0.969;EUR_AF=0.9026;SAS_AF=0.7689;AA=C|||;VT=SNP
8	825020	rs28877282	T	G	100	PASS	AC=1229;AF=0.245407;AN=5008;NS=2504;DP=18130;EAS_AF=0.0258;AMR_AF=0.232;AFR_AF=0.326;EUR_AF=0.3549;SAS_AF=0.2597;AA=T|||;VT=SNP
8	826401	rs6983268	C	T	100	PASS	AC=3440;AF=0.686901;AN=5008;NS=2504;DP=16192;EAS_AF=0.375;AMR_AF=0.6124;AFR_AF=0.879;EUR_AF=0.8519;SAS_AF=0.6319;AA=T|||;VT=SNP
8	826437	rs6990832	A	G	100	PASS	AC=3448;AF=0.688498;AN=5008;NS=2504;DP=16392;EAS_AF=0.375;AMR_AF=0.6196;AFR_AF=0.879;EUR_AF=0.8539;SAS_AF=0.6329;AA=G|||;VT=SNP
8	826498	rs76486519	C	A	100	PASS	AC=478;AF=0.0954473;AN=5008;NS=2504;DP=17262;EAS_AF=0.0248;AMR_AF=0.1758;AFR_AF=0.0303;EUR_AF=0.17;SAS_AF=0.1227;AA=C|||;VT=SNP
8	826586	rs6995775	T	C	100	PASS	AC=3446;AF=0.688099;AN=5008;NS=2504;DP=18518;EAS_AF=0.375;AMR_AF=0.6182;AFR_AF=0.879;EUR_AF=0.8539;SAS_AF=0.6319;AA=C|||;VT=SNP
8	826667	rs1604631	A	G	100	PASS	AC=3470;AF=0.692891;AN=5008;NS=2504;DP=18551;EAS_AF=0.376;AMR_AF=0.6182;AFR_AF=0.8903;EUR_AF=0.8539;SAS_AF=0.6401;AA=G|||;VT=SNP
8	827824	rs1875664	G	A	100	PASS	AC=3428;AF=0.684505;AN=5008;NS=2504;DP=19779;EAS_AF=0.375;AMR_AF=0.6052;AFR_AF=0.8835;EUR_AF=0.839;SAS_AF=0.6319;AA=G|||;VT=SNP
8	828266	rs11777864	A	G	100	PASS	AC=513;AF=0.102436;AN=5008;NS=2504;DP=17967;EAS_AF=0.0248;AMR_AF=0.1844;AFR_AF=0.0333;EUR_AF=0.1869;SAS_AF=0.1309;AA=A|||;VT=SNP
8	828494	rs1542905	T	A	100	PASS	AC=3472;AF=0.693291;AN=5008;NS=2504;DP=19318;EAS_AF=0.377;AMR_AF=0.6196;AFR_AF=0.8865;EUR_AF=0.8608;SAS_AF=0.638;AA=A|||;VT=SNP
8	829012	rs28663406	T	G	100	PASS	AC=549;AF=0.109625;AN=5008;NS=2504;DP=20091;EAS_AF=0.0258;AMR_AF=0.196;AFR_AF=0.0454;EUR_AF=0.2018;SAS_AF=0.1268;AA=T|||;VT=SNP
8	829020	rs6559196	C	G	100	PASS	AC=3471;AF=0.693091;AN=5008;NS=2504;DP=20050;EAS_AF=0.376;AMR_AF=0.6138;AFR_AF=0.8918;EUR_AF=0.8588;SAS_AF=0.637;AA=G|||;VT=SNP
8	829023	rs6559197	A	C	100	PASS	AC=3471;AF=0.693091;AN=5008;NS=2504;DP=20168;EAS_AF=0.376;AMR_AF=0.6138;AFR_AF=0.8918;EUR_AF=0.8579;SAS_AF=0.638;AA=C|||;VT=SNP
8	829361	rs6993875	G	A	100	PASS	AC=694;AF=0.138578;AN=5008;NS=2504;DP=19583;EAS_AF=0.1756;AMR_AF=0.2896;AFR_AF=0.0998;EUR_AF=0.0487;SAS_AF=0.138;AA=g|||;VT=SNP
8	829366	rs6559198	G	A	100	PASS	AC=1853;AF=0.370008;AN=5008;NS=2504;DP=19534;EAS_AF=0.3254;AMR_AF=0.2248;AFR_AF=0.5772;EUR_AF=0.339;SAS_AF=0.271;AA=G|||;VT=SNP
8	829682	rs11777598	C	A	100	PASS	AC=469;AF=0.0936502;AN=5008;NS=2504;DP=20589;EAS_AF=0.0258;AMR_AF=0.1758;AFR_AF=0.0136;EUR_AF=0.1819;SAS_AF=0.1227;AA=C|||;VT=SNP
8	830167	rs4735948	G	A	100	PASS	AC=4023;AF=0.803315;AN=5008;NS=2504;DP=19342;EAS_AF=0.5556;AMR_AF=0.8934;AFR_AF=0.8979;EUR_AF=0.8986;SAS_AF=0.7689;AA=G|||;VT=SNP
8	830507	rs55738358	G	A	100	PASS	AC=873;AF=0.174321;AN=5008;NS=2504;DP=17585;EAS_AF=0.0238;AMR_AF=0.1801;AFR_AF=0.1566;EUR_AF=0.3012;SAS_AF=0.2188;AA=G|||;VT=SNP
8	831135	rs12542870	T	G	100	PASS	AC=728;AF=0.145367;AN=5008;NS=2504;DP=19474;EAS_AF=0.3194;AMR_AF=0.062;AFR_AF=0.1415;EUR_AF=0.1024;SAS_AF=0.0746;AA=T|||;VT=SNP
8	831155	rs4735950	C	T	100	PASS	AC=4319;AF=0.86242;AN=5008;NS=2504;DP=18543;EAS_AF=0.5734;AMR_AF=0.9236;AFR_AF=0.9977;EUR_AF=0.9205;SAS_AF=0.8742;AA=T|||;VT=SNP
8	831404	rs7820282	A	G	100	PASS	AC=2471;AF=0.493411;AN=5008;NS=2504;DP=16920;EAS_AF=0.506;AMR_AF=0.5187;AFR_AF=0.6112;EUR_AF=0.3917;SAS_AF=0.408;AA=A|||;VT=SNP
8	832121	rs28442151	T	C	100	PASS	AC=1699;AF=0.339257;AN=5008;NS=2504;DP=16704;EAS_AF=0.0456;AMR_AF=0.3934;AFR_AF=0.3744;EUR_AF=0.5199;SAS_AF=0.3701;AA=C|||;VT=SNP
8	832292	rs113155088	C	A	100	PASS	AC=601;AF=0.120008;AN=5008;NS=2504;DP=17339;EAS_AF=0.1756;AMR_AF=0.2853;AFR_AF=0.034;EUR_AF=0.0487;SAS_AF=0.135;AA=C|||;VT=SNP
8	832954	rs905423	G	C	100	PASS	AC=2419;AF=0.483027;AN=5008;NS=2504;DP=21015;EAS_AF=0.3631;AMR_AF=0.4568;AFR_AF=0.5174;EUR_AF=0.6183;SAS_AF=0.4397;AA=C|||;VT=SNP
8	833128	rs34404373	G	C	100	PASS	AC=701;AF=0.139976;AN=5008;NS=2504;DP=20790;EAS_AF=0.0198;AMR_AF=0.1744;AFR_AF=0.0295;EUR_AF=0.3032;SAS_AF=0.2209;AA=G|||;VT=SNP
8	833512	rs77701895	C	G	100	PASS	AC=478;AF=0.0954473;AN=5008;NS=2504;DP=17066;EAS_AF=0.0288;AMR_AF=0.1758;AFR_AF=0.0144;EUR_AF=0.1839;SAS_AF=0.1258;AA=C|||;VT=SNP
8	833582	rs13280240	G	A	100	PASS	AC=1671;AF=0.333666;AN=5008;NS=2504;DP=14567;EAS_AF=0.0456;AMR_AF=0.3876;AFR_AF=0.3578;EUR_AF=0.5179;SAS_AF=0.3701;AA=G|||;VT=SNP
8	833583	rs13273024	C	T	100	PASS	AC=1672;AF=0.333866;AN=5008;NS=2504;DP=14373;EAS_AF=0.0466;AMR_AF=0.3862;AFR_AF=0.3585;EUR_AF=0.5179;SAS_AF=0.3701;AA=C|||;VT=SNP
8	834657	rs113607119	T	G	100	PASS	AC=795;AF=0.158746;AN=5008;NS=2504;DP=19675;EAS_AF=0.1815;AMR_AF=0.3242;AFR_AF=0.0983;EUR_AF=0.1064;SAS_AF=0.1534;AA=T|||;VT=SNP
8	835072	rs7010148	A	G	100	PASS	AC=685;AF=0.136781;AN=5008;NS=2504;DP=20287;EAS_AF=0.1815;AMR_AF=0.2911;AFR_AF=0.0855;EUR_AF=0.0497;SAS_AF=0.1401;AA=G|||;VT=SNP
8	835678	rs28892957	G	C	100	PASS	AC=1093;AF=0.218251;AN=5008;NS=2504;DP=17959;EAS_AF=0.0248;AMR_AF=0.2032;AFR_AF=0.2632;EUR_AF=0.338;SAS_AF=0.2444;AA=G|||;VT=SNP
8	835880	rs111692626	T	C	100	PASS	AC=860;AF=0.171725;AN=5008;NS=2504;DP=19267;EAS_AF=0.1776;AMR_AF=0.3314;AFR_AF=0.149;EUR_AF=0.1074;SAS_AF=0.1493;AA=T|||;VT=SNP
8	836132	rs6993173	G	T	100	PASS	AC=665;AF=0.132788;AN=5008;NS=2504;DP=17775;EAS_AF=0.1726;AMR_AF=0.317;AFR_AF=0.0166;EUR_AF=0.1054;SAS_AF=0.1462;AA=G|||;VT=SNP
8	836150	rs7008250	C	T	100	PASS	AC=2325;AF=0.464257;AN=5008;NS=2504;DP=17669;EAS_AF=0.2341;AMR_AF=0.6859;AFR_AF=0.4077;EUR_AF=0.5716;SAS_AF=0.5102;AA=T|||;VT=SNP
8	836212	rs7008278	C	G	100	PASS	AC=2323;AF=0.463858;AN=5008;NS=2504;DP=17937;EAS_AF=0.2351;AMR_AF=0.6801;AFR_AF=0.4085;EUR_AF=0.5706;SAS_AF=0.5112;AA=G|||;VT=SNP
8	836449	rs7016235	A	G	100	PASS	AC=784;AF=0.15655;AN=5008;NS=2504;DP=17834;EAS_AF=0.1776;AMR_AF=0.3256;AFR_AF=0.0953;EUR_AF=0.1064;SAS_AF=0.1493;AA=G|||;VT=SNP
8	837009	rs74613428	C	G	100	PASS	AC=786;AF=0.156949;AN=5008;NS=2504;DP=20287;EAS_AF=0.1786;AMR_AF=0.3256;AFR_AF=0.0961;EUR_AF=0.1064;SAS_AF=0.1493;AA=C|||;VT=SNP
8	837554	rs4599838	A	G	100	PASS	AC=4157;AF=0.830072;AN=5008;NS=2504;DP=17908;EAS_AF=0.5565;AMR_AF=0.9135;AFR_AF=0.9841;EUR_AF=0.9026;SAS_AF=0.7699;AA=G|||;VT=SNP
8	838419	rs4735951	G	C	100	PASS	AC=3038;AF=0.606629;AN=5008;NS=2504;DP=19287;EAS_AF=0.5466;AMR_AF=0.7435;AFR_AF=0.562;EUR_AF=0.665;SAS_AF=0.5716;AA=C|||;VT=SNP
8	839088	rs13260847	C	T	100	PASS	AC=1020;AF=0.203674;AN=5008;NS=2504;DP=18530;EAS_AF=0.0238;AMR_AF=0.1902;AFR_AF=0.2587;EUR_AF=0.2942;SAS_AF=0.2311;AA=C|||;VT=SNP
8	839236	rs1995444	C	T	100	PASS	AC=389;AF=0.0776757;AN=5008;NS=2504;DP=20696;EAS_AF=0.0288;AMR_AF=0.147;AFR_AF=0.0091;EUR_AF=0.1322;SAS_AF=0.1155;AA=C|||;VT=SNP
8	840136	rs4735824	A	G	100	PASS	AC=2299;AF=0.459065;AN=5008;NS=2504;DP=17492;EAS_AF=0.248;AMR_AF=0.6758;AFR_AF=0.4175;EUR_AF=0.5328;SAS_AF=0.5031;AA=G|||;VT=SNP
8	841454	rs80070741	C	T	100	PASS	AC=414;AF=0.0826677;AN=5008;NS=2504;DP=14474;EAS_AF=0.0288;AMR_AF=0.1556;AFR_AF=0.025;EUR_AF=0.1322;SAS_AF=0.1135;AA=C|||;VT=SNP
8	841501	rs10087561	T	C	100	PASS	AC=2324;AF=0.464058;AN=5008;NS=2504;DP=14609;EAS_AF=0.2401;AMR_AF=0.6787;AFR_AF=0.4312;EUR_AF=0.5408;SAS_AF=0.5082;AA=C|||;VT=SNP
8	841648	rs10095771	G	T	100	PASS	AC=3055;AF=0.610024;AN=5008;NS=2504;DP=18218;EAS_AF=0.5476;AMR_AF=0.745;AFR_AF=0.5545;EUR_AF=0.675;SAS_AF=0.5869;AA=T|||;VT=SNP
8	841655	rs1354270	A	G	100	PASS	AC=3059;AF=0.610823;AN=5008;NS=2504;DP=18438;EAS_AF=0.5476;AMR_AF=0.745;AFR_AF=0.556;EUR_AF=0.675;SAS_AF=0.589;AA=G|||;VT=SNP
8	841851	rs10096013	G	T	100	PASS	AC=805;AF=0.160743;AN=5008;NS=2504;DP=14436;EAS_AF=0.0248;AMR_AF=0.1787;AFR_AF=0.1392;EUR_AF=0.2654;SAS_AF=0.2096;AA=G|||;VT=SNP
8	842000	rs11990582	C	T	100	PASS	AC=3906;AF=0.779952;AN=5008;NS=2504;DP=19284;EAS_AF=0.63;AMR_AF=0.8862;AFR_AF=0.7806;EUR_AF=0.8101;SAS_AF=0.8272;AA=T|||;VT=SNP
8	842493	rs12545374	C	T	100	PASS	AC=1530;AF=0.305511;AN=5008;NS=2504;DP=13884;EAS_AF=0.4802;AMR_AF=0.2752;AFR_AF=0.2579;EUR_AF=0.2366;SAS_AF=0.2822;AA=T|||;VT=SNP
8	842920	rs28453301	C	T	100	PASS	AC=784;AF=0.15655;AN=5008;NS=2504;DP=12506;EAS_AF=0.0248;AMR_AF=0.1671;AFR_AF=0.1241;EUR_AF=0.2684;SAS_AF=0.2137;AA=c|||;VT=SNP
8	844180	rs11779033	G	A	100	PASS	AC=988;AF=0.197284;AN=5008;NS=2504;DP=19574;EAS_AF=0.0248;AMR_AF=0.1931;AFR_AF=0.2186;EUR_AF=0.3091;SAS_AF=0.2342;AA=G|||;VT=SNP
8	844268	rs74365662	T	G	100	PASS	AC=714;AF=0.142572;AN=5008;NS=2504;DP=16227;EAS_AF=0.1756;AMR_AF=0.317;AFR_AF=0.0333;EUR_AF=0.1083;SAS_AF=0.1677;AA=T|||;VT=SNP
8	844347	rs74196519	C	T	100	PASS	AC=760;AF=0.151757;AN=5008;NS=2504;DP=18096;EAS_AF=0.3105;AMR_AF=0.0764;AFR_AF=0.1415;EUR_AF=0.1282;SAS_AF=0.0798;AA=C|||;VT=SNP
8	845447	rs76183271	C	G	100	PASS	AC=623;AF=0.124401;AN=5008;NS=2504;DP=15218;EAS_AF=0.1528;AMR_AF=0.2939;AFR_AF=0.0159;EUR_AF=0.0984;SAS_AF=0.1483;AA=c|||;VT=SNP
8	845554	rs4236862	A	C	100	PASS	AC=4278;AF=0.854233;AN=5008;NS=2504;DP=19718;EAS_AF=0.5764;AMR_AF=0.9265;AFR_AF=0.947;EUR_AF=0.9354;SAS_AF=0.8804;AA=c|||;VT=SNP
8	845681	rs79915014	G	A	100	PASS	AC=354;AF=0.0706869;AN=5008;NS=2504;DP=23689;EAS_AF=0.0258;AMR_AF=0.1455;AFR_AF=0.0091;EUR_AF=0.1243;SAS_AF=0.092;AA=g|||;VT=SNP
8	847144	rs4735825	C	T	100	PASS	AC=1960;AF=0.391374;AN=5008;NS=2504;DP=18750;EAS_AF=0.2232;AMR_AF=0.6542;AFR_AF=0.2542;EUR_AF=0.497;SAS_AF=0.455;AA=T|||;VT=SNP
8	847365	rs80108376	A	G	100	PASS	AC=716;AF=0.142971;AN=5008;NS=2504;DP=17554;EAS_AF=0.1726;AMR_AF=0.317;AFR_AF=0.0431;EUR_AF=0.1103;SAS_AF=0.1575;AA=A|||;VT=SNP
8	848921	rs10095829	G	A	100	PASS	AC=3094;AF=0.617812;AN=5008;NS=2504;DP=19176;EAS_AF=0.5367;AMR_AF=0.7363;AFR_AF=0.6051;EUR_AF=0.6819;SAS_AF=0.5685;AA=A|||;VT=SNP
8	849012	rs10109669	C	T	100	PASS	AC=787;AF=0.157149;AN=5008;NS=2504;DP=18322;EAS_AF=0.0248;AMR_AF=0.1715;AFR_AF=0.121;EUR_AF=0.2783;SAS_AF=0.2076;AA=T|||;VT=SNP
8	849254	rs11774254	A	G	100	PASS	AC=1138;AF=0.227236;AN=5008;NS=2504;DP=20755;EAS_AF=0.1885;AMR_AF=0.4524;AFR_AF=0.1263;EUR_AF=0.2227;SAS_AF=0.2485;AA=G|||;VT=SNP
8	849957	rs77613002	T	A	100	PASS	AC=350;AF=0.0698882;AN=5008;NS=2504;DP=18399;EAS_AF=0.0258;AMR_AF=0.1499;AFR_AF=0.0106;EUR_AF=0.1153;SAS_AF=0.092;AA=T|||;VT=SNP
8	850271	rs13279280	A	G	100	PASS	AC=2160;AF=0.43131;AN=5008;NS=2504;DP=11779;EAS_AF=0.2123;AMR_AF=0.6398;AFR_AF=0.3714;EUR_AF=0.5338;SAS_AF=0.4847;AA=N|||;VT=SNP
8	850276	rs13272933	G	C	100	PASS	AC=2149;AF=0.429113;AN=5008;NS=2504;DP=11825;EAS_AF=0.2123;AMR_AF=0.6398;AFR_AF=0.3646;EUR_AF=0.5338;SAS_AF=0.4826;AA=N|||;VT=SNP
8	850592	rs4735826	G	A	100	PASS	AC=2158;AF=0.430911;AN=5008;NS=2504;DP=17786;EAS_AF=0.2123;AMR_AF=0.6427;AFR_AF=0.3691;EUR_AF=0.5338;SAS_AF=0.4836;AA=A|||;VT=SNP
8	850736	rs78155042	G	C	100	PASS	AC=662;AF=0.132188;AN=5008;NS=2504;DP=16544;EAS_AF=0.1647;AMR_AF=0.2911;AFR_AF=0.0439;EUR_AF=0.1054;SAS_AF=0.1329;AA=G|||;VT=SNP
8	851521	rs78792384	C	G	100	PASS	AC=789;AF=0.157548;AN=5008;NS=2504;DP=18210;EAS_AF=0.3194;AMR_AF=0.0778;AFR_AF=0.1399;EUR_AF=0.1412;SAS_AF=0.0879;AA=C|||;VT=SNP
8	853428	rs1122425	T	A	100	PASS	AC=672;AF=0.134185;AN=5008;NS=2504;DP=14555;EAS_AF=0.1786;AMR_AF=0.3156;AFR_AF=0.028;EUR_AF=0.1074;SAS_AF=0.1309;AA=T|||;VT=SNP
8	853443	rs17065445	A	G	100	PASS	AC=219;AF=0.04373;AN=5008;NS=2504;DP=14974;EAS_AF=0.0069;AMR_AF=0.0202;AFR_AF=0.0968;EUR_AF=0.0408;SAS_AF=0.0297;AA=A|||;VT=SNP
8	853544	rs1466919	T	C	100	PASS	AC=699;AF=0.139577;AN=5008;NS=2504;DP=17071;EAS_AF=0.1766;AMR_AF=0.317;AFR_AF=0.0439;EUR_AF=0.1074;SAS_AF=0.138;AA=T|||;VT=SNP
8	853666	rs4735827	G	A	100	PASS	AC=2069;AF=0.413139;AN=5008;NS=2504;DP=17071;EAS_AF=0.2272;AMR_AF=0.647;AFR_AF=0.2927;EUR_AF=0.5308;SAS_AF=0.4806;AA=G|||;VT=SNP
8	853982	rs13262297	C	T	100	PASS	AC=603;AF=0.120407;AN=5008;NS=2504;DP=16481;EAS_AF=0.1726;AMR_AF=0.2997;AFR_AF=0.0144;EUR_AF=0.0765;SAS_AF=0.1278;AA=C|||;VT=SNP
8	854436	rs11786366	C	T	100	PASS	AC=357;AF=0.0712859;AN=5008;NS=2504;DP=17088;EAS_AF=0.0417;AMR_AF=0.1412;AFR_AF=0.0098;EUR_AF=0.1113;SAS_AF=0.0941;AA=C|||;VT=SNP
8	854670	rs11786427	C	T	100	PASS	AC=330;AF=0.0658946;AN=5008;NS=2504;DP=17876;EAS_AF=0.0268;AMR_AF=0.1326;AFR_AF=0.0098;EUR_AF=0.1064;SAS_AF=0.093;AA=C|||;VT=SNP
8	855588	rs62486401	G	T	100	PASS	AC=686;AF=0.136981;AN=5008;NS=2504;DP=12392;EAS_AF=0.0248;AMR_AF=0.1715;AFR_AF=0.028;EUR_AF=0.2913;SAS_AF=0.2168;AA=G|||;VT=SNP
8	856022	rs17667389	C	T	100	PASS	AC=386;AF=0.0770767;AN=5008;NS=2504;DP=16351;EAS_AF=0.0268;AMR_AF=0.1441;AFR_AF=0.0393;EUR_AF=0.1083;SAS_AF=0.1002;AA=C|||;VT=SNP
8	856874	rs885484	G	A	100	PASS	AC=823;AF=0.164337;AN=5008;NS=2504;DP=22474;EAS_AF=0.3135;AMR_AF=0.0807;AFR_AF=0.1558;EUR_AF=0.1521;SAS_AF=0.0941;AA=G|||;VT=SNP
8	857080	rs871849	G	A	100	PASS	AC=765;AF=0.152756;AN=5008;NS=2504;DP=17400;EAS_AF=0.3065;AMR_AF=0.0778;AFR_AF=0.1286;EUR_AF=0.1441;SAS_AF=0.089;AA=G|||;VT=SNP
8	857112	rs905419	A	T	100	PASS	AC=4311;AF=0.860823;AN=5008;NS=2504;DP=18040;EAS_AF=0.5734;AMR_AF=0.928;AFR_AF=0.9932;EUR_AF=0.9284;SAS_AF=0.8609;AA=T|||;VT=SNP
8	857459	rs17740061	C	A	100	PASS	AC=660;AF=0.131789;AN=5008;NS=2504;DP=19116;EAS_AF=0.0248;AMR_AF=0.1657;AFR_AF=0.0257;EUR_AF=0.2793;SAS_AF=0.2096;AA=C|||;VT=SNP
8	857818	rs11137109	T	G	100	PASS	AC=2676;AF=0.534345;AN=5008;NS=2504;DP=19564;EAS_AF=0.246;AMR_AF=0.7911;AFR_AF=0.3911;EUR_AF=0.7177;SAS_AF=0.6544;AA=G|||;VT=SNP
8	857868	rs55730989	C	T	100	PASS	AC=775;AF=0.154752;AN=5008;NS=2504;DP=18972;EAS_AF=0.0248;AMR_AF=0.17;AFR_AF=0.1014;EUR_AF=0.2873;SAS_AF=0.2137;AA=C|||;VT=SNP
8	857871	rs56122659	G	A	100	PASS	AC=774;AF=0.154553;AN=5008;NS=2504;DP=18961;EAS_AF=0.0248;AMR_AF=0.17;AFR_AF=0.0998;EUR_AF=0.2873;SAS_AF=0.2147;AA=G|||;VT=SNP
8	858049	rs12676790	A	G	100	PASS	AC=1024;AF=0.204473;AN=5008;NS=2504;DP=16931;EAS_AF=0.0327;AMR_AF=0.2983;AFR_AF=0.1362;EUR_AF=0.329;SAS_AF=0.2791;AA=A|||;VT=SNP
8	859490	rs17667438	G	A	100	PASS	AC=335;AF=0.066893;AN=5008;NS=2504;DP=15306;EAS_AF=0.0268;AMR_AF=0.1354;AFR_AF=0.0113;EUR_AF=0.1054;SAS_AF=0.0951;AA=G|||;VT=SNP
8	859851	rs17065457	G	A	100	PASS	AC=621;AF=0.124002;AN=5008;NS=2504;DP=19641;EAS_AF=0.0268;AMR_AF=0.1513;AFR_AF=0.2133;EUR_AF=0.1093;SAS_AF=0.0992;AA=A|||;VT=SNP
8	859982	rs955980	T	G	100	PASS	AC=742;AF=0.148163;AN=5008;NS=2504;DP=18700;EAS_AF=0.1776;AMR_AF=0.3213;AFR_AF=0.0673;EUR_AF=0.1004;SAS_AF=0.1534;AA=T|||;VT=SNP
8	860464	rs17065459	A	G	100	PASS	AC=1264;AF=0.252396;AN=5008;NS=2504;DP=19508;EAS_AF=0.2024;AMR_AF=0.4654;AFR_AF=0.2269;EUR_AF=0.2078;SAS_AF=0.2331;AA=A|||;VT=SNP
8	860907	rs13257920	A	G	100	PASS	AC=3223;AF=0.64357;AN=5008;NS=2504;DP=17808;EAS_AF=0.5337;AMR_AF=0.7781;AFR_AF=0.6399;EUR_AF=0.7147;SAS_AF=0.593;AA=G|||;VT=SNP
8	862188	rs4735828	G	C	100	PASS	AC=2051;AF=0.409545;AN=5008;NS=2504;DP=20123;EAS_AF=0.2262;AMR_AF=0.6412;AFR_AF=0.3177;EUR_AF=0.502;SAS_AF=0.4632;AA=c|||;VT=SNP
8	862503	rs34039971	A	G	100	PASS	AC=2544;AF=0.507987;AN=5008;NS=2504;DP=17444;EAS_AF=0.7679;AMR_AF=0.3905;AFR_AF=0.4191;EUR_AF=0.494;SAS_AF=0.4581;AA=A|||;VT=SNP
8	862900	rs4735955	T	C	100	PASS	AC=2082;AF=0.415735;AN=5008;NS=2504;DP=14992;EAS_AF=0.2292;AMR_AF=0.5908;AFR_AF=0.4887;EUR_AF=0.4006;SAS_AF=0.4008;AA=C|||;VT=SNP
8	864408	rs17667487	T	C	100	PASS	AC=713;AF=0.142372;AN=5008;NS=2504;DP=19622;EAS_AF=0.1746;AMR_AF=0.3156;AFR_AF=0.056;EUR_AF=0.0954;SAS_AF=0.1513;AA=T|||;VT=SNP
8	865242	rs4735956	G	C	100	PASS	AC=1766;AF=0.352636;AN=5008;NS=2504;DP=17591;EAS_AF=0.2272;AMR_AF=0.5865;AFR_AF=0.2511;EUR_AF=0.4115;SAS_AF=0.3926;AA=G|||;VT=SNP
8	865374	rs4735957	G	C	100	PASS	AC=2875;AF=0.574081;AN=5008;NS=2504;DP=16804;EAS_AF=0.5347;AMR_AF=0.6974;AFR_AF=0.5968;EUR_AF=0.5785;SAS_AF=0.4918;AA=C|||;VT=SNP
8	865884	rs11779673	A	G	100	PASS	AC=1904;AF=0.380192;AN=5008;NS=2504;DP=21959;EAS_AF=0.2312;AMR_AF=0.6066;AFR_AF=0.3169;EUR_AF=0.4304;SAS_AF=0.407;AA=g|||;VT=SNP
8	866207	rs17740145	G	T	100	PASS	AC=1477;AF=0.294928;AN=5008;NS=2504;DP=23649;EAS_AF=0.1964;AMR_AF=0.4481;AFR_AF=0.2814;EUR_AF=0.3042;SAS_AF=0.2965;AA=T|||;VT=SNP
8	866349	rs113262606	A	T	100	PASS	AC=708;AF=0.141374;AN=5008;NS=2504;DP=21629;EAS_AF=0.1716;AMR_AF=0.3141;AFR_AF=0.056;EUR_AF=0.0944;SAS_AF=0.1513;AA=A|||;VT=SNP
8	866382	rs148813743	G	A	100	PASS	AC=343;AF=0.0684904;AN=5008;NS=2504;DP=20705;EAS_AF=0.0317;AMR_AF=0.1354;AFR_AF=0.0121;EUR_AF=0.1054;SAS_AF=0.0971;AA=A|||;VT=SNP
8	866665	rs75531380	T	A	100	PASS	AC=359;AF=0.0716853;AN=5008;NS=2504;DP=16316;EAS_AF=0.0308;AMR_AF=0.1412;AFR_AF=0.0234;EUR_AF=0.1044;SAS_AF=0.0961;AA=T|||;VT=SNP
8	868145	rs35683446	C	T	100	PASS	AC=1183;AF=0.236222;AN=5008;NS=2504;DP=17330;EAS_AF=0.1935;AMR_AF=0.4222;AFR_AF=0.0998;EUR_AF=0.2773;SAS_AF=0.2904;AA=C|||;VT=SNP
8	868290	rs7465012	T	C	100	PASS	AC=371;AF=0.0740815;AN=5008;NS=2504;DP=21051;EAS_AF=0.0327;AMR_AF=0.1427;AFR_AF=0.0272;EUR_AF=0.1044;SAS_AF=0.1002;AA=T|||;VT=SNP
8	868449	rs73673029	T	A	100	PASS	AC=362;AF=0.0722843;AN=5008;NS=2504;DP=19899;EAS_AF=0.0327;AMR_AF=0.1412;AFR_AF=0.0242;EUR_AF=0.1044;SAS_AF=0.0961;AA=T|||;VT=SNP
8	868640	rs12544376	G	T	100	PASS	AC=727;AF=0.145168;AN=5008;NS=2504;DP=19836;EAS_AF=0.2956;AMR_AF=0.0764;AFR_AF=0.1331;EUR_AF=0.1252;SAS_AF=0.0757;AA=G|||;VT=SNP
8	868938	rs10088041	C	T	100	PASS	AC=1842;AF=0.367812;AN=5008;NS=2504;DP=18906;EAS_AF=0.2272;AMR_AF=0.5893;AFR_AF=0.3079;EUR_AF=0.4095;SAS_AF=0.3937;AA=T|||;VT=SNP
8	869170	rs11137110	C	T	100	PASS	AC=439;AF=0.0876597;AN=5008;NS=2504;DP=21231;EAS_AF=0.0317;AMR_AF=0.1398;AFR_AF=0.0825;EUR_AF=0.1054;SAS_AF=0.0971;AA=C|||;VT=SNP
8	870091	rs76222223	A	T	100	PASS	AC=633;AF=0.126398;AN=5008;NS=2504;DP=18451;EAS_AF=0.1736;AMR_AF=0.3112;AFR_AF=0.0106;EUR_AF=0.0954;SAS_AF=0.135;AA=A|||;VT=SNP
8	870139	rs1502995	G	C	100	PASS	AC=845;AF=0.16873;AN=5008;NS=2504;DP=18437;EAS_AF=0.2946;AMR_AF=0.1052;AFR_AF=0.174;EUR_AF=0.159;SAS_AF=0.0869;AA=g|||;VT=SNP
8	870224	rs11137111	C	A	100	PASS	AC=842;AF=0.168131;AN=5008;NS=2504;DP=18315;EAS_AF=0.2917;AMR_AF=0.1052;AFR_AF=0.1762;EUR_AF=0.1551;SAS_AF=0.0879;AA=C|||;VT=SNP
8	870403	rs4735958	C	G	100	PASS	AC=4297;AF=0.858027;AN=5008;NS=2504;DP=21847;EAS_AF=0.5556;AMR_AF=0.938;AFR_AF=0.9909;EUR_AF=0.9274;SAS_AF=0.862;AA=G|||;VT=SNP
8	871577	rs35241690	C	G	100	PASS	AC=1271;AF=0.253794;AN=5008;NS=2504;DP=21515;EAS_AF=0.2014;AMR_AF=0.4481;AFR_AF=0.1188;EUR_AF=0.3042;SAS_AF=0.3006;AA=C|||;VT=SNP
8	871898	rs11776278	G	A	100	PASS	AC=340;AF=0.0678914;AN=5008;NS=2504;DP=18586;EAS_AF=0.0308;AMR_AF=0.1354;AFR_AF=0.0136;EUR_AF=0.1024;SAS_AF=0.0961;AA=G|||;VT=SNP
8	872081	rs4735959	C	A	100	PASS	AC=4273;AF=0.853235;AN=5008;NS=2504;DP=17945;EAS_AF=0.5486;AMR_AF=0.9337;AFR_AF=0.9887;EUR_AF=0.9165;SAS_AF=0.862;AA=A|||;VT=SNP
8	872174	rs74318497	G	T	100	PASS	AC=624;AF=0.124601;AN=5008;NS=2504;DP=17198;EAS_AF=0.1696;AMR_AF=0.3112;AFR_AF=0.0106;EUR_AF=0.0924;SAS_AF=0.1329;AA=G|||;VT=SNP
8	873029	rs4735829	C	T	100	PASS	AC=358;AF=0.0714856;AN=5008;NS=2504;DP=19021;EAS_AF=0.0308;AMR_AF=0.1412;AFR_AF=0.0242;EUR_AF=0.1024;SAS_AF=0.0961;AA=C|||;VT=SNP
8	873110	rs10503153	C	T	100	PASS	AC=635;AF=0.126797;AN=5008;NS=2504;DP=21804;EAS_AF=0.1726;AMR_AF=0.3127;AFR_AF=0.0113;EUR_AF=0.0934;SAS_AF=0.138;AA=C|||;VT=SNP
8	873537	rs4735960	A	T	100	PASS	AC=320;AF=0.0638978;AN=5008;NS=2504;DP=22478;EAS_AF=0.0317;AMR_AF=0.121;AFR_AF=0.0272;EUR_AF=0.0765;SAS_AF=0.093;AA=A|||;VT=SNP
8	873675	rs74550761	G	A	100	PASS	AC=292;AF=0.0583067;AN=5008;NS=2504;DP=19409;EAS_AF=0.0308;AMR_AF=0.1138;AFR_AF=0.0098;EUR_AF=0.0775;SAS_AF=0.093;AA=G|||;VT=SNP
8	873986	rs13264243	A	G	100	PASS	AC=654;AF=0.130591;AN=5008;NS=2504;DP=20829;EAS_AF=0.1796;AMR_AF=0.3141;AFR_AF=0.0166;EUR_AF=0.0934;SAS_AF=0.1421;AA=A|||;VT=SNP
8	874097	rs1502994	C	T	100	PASS	AC=866;AF=0.172923;AN=5008;NS=2504;DP=20768;EAS_AF=0.2847;AMR_AF=0.0807;AFR_AF=0.2504;EUR_AF=0.1233;SAS_AF=0.0695;AA=C|||;VT=SNP
8	874567	rs11781804	C	T	100	PASS	AC=345;AF=0.0688898;AN=5008;NS=2504;DP=18571;EAS_AF=0.0298;AMR_AF=0.0893;AFR_AF=0.0681;EUR_AF=0.0726;SAS_AF=0.092;AA=C|||;VT=SNP
8	874709	rs113404796	A	C	100	PASS	AC=367;AF=0.0732827;AN=5008;NS=2504;DP=16857;EAS_AF=0.0327;AMR_AF=0.1153;AFR_AF=0.0643;EUR_AF=0.0775;SAS_AF=0.093;AA=A|||;VT=SNP
8	874949	rs11783323	A	G	100	PASS	AC=1297;AF=0.258986;AN=5008;NS=2504;DP=20339;EAS_AF=0.2063;AMR_AF=0.4496;AFR_AF=0.1362;EUR_AF=0.3022;SAS_AF=0.2996;AA=A|||;VT=SNP
8	875565	rs80256025	G	A	100	PASS	AC=635;AF=0.126797;AN=5008;NS=2504;DP=15828;EAS_AF=0.1756;AMR_AF=0.3127;AFR_AF=0.0144;EUR_AF=0.0915;SAS_AF=0.1329;AA=G|||;VT=SNP
8	876546	rs17814716	C	T	100	PASS	AC=655;AF=0.130791;AN=5008;NS=2504;DP=18982;EAS_AF=0.1736;AMR_AF=0.317;AFR_AF=0.0113;EUR_AF=0.0934;SAS_AF=0.1544;AA=C|||;VT=SNP
8	877112	rs17752590	C	A	100	PASS	AC=632;AF=0.126198;AN=5008;NS=2504;DP=17032;EAS_AF=0.1716;AMR_AF=0.3098;AFR_AF=0.0121;EUR_AF=0.0915;SAS_AF=0.1391;AA=c|||;VT=SNP
8	877433	rs7822510	A	C	100	PASS	AC=782;AF=0.15615;AN=5008;NS=2504;DP=18810;EAS_AF=0.0218;AMR_AF=0.134;AFR_AF=0.2322;EUR_AF=0.2068;SAS_AF=0.1554;AA=a|||;VT=SNP
8	878715	rs28565321	G	A	100	PASS	AC=563;AF=0.11242;AN=5008;NS=2504;DP=14709;EAS_AF=0.0208;AMR_AF=0.1282;AFR_AF=0.0885;EUR_AF=0.2028;SAS_AF=0.135;AA=g|||;VT=SNP
8	879751	rs55664324	C	T	100	PASS	AC=530;AF=0.105831;AN=5008;NS=2504;DP=11386;EAS_AF=0.0208;AMR_AF=0.1239;AFR_AF=0.1021;EUR_AF=0.165;SAS_AF=0.1247;AA=C|||;VT=SNP
8	880055	rs6984680	G	C	100	PASS	AC=1889;AF=0.377196;AN=5008;NS=2504;DP=18872;EAS_AF=0.2321;AMR_AF=0.5865;AFR_AF=0.379;EUR_AF=0.3658;SAS_AF=0.3875;AA=C|||;VT=SNP
8	880313	rs7000101	C	G	100	PASS	AC=1394;AF=0.278355;AN=5008;NS=2504;DP=21667;EAS_AF=0.1994;AMR_AF=0.4452;AFR_AF=0.2602;EUR_AF=0.2604;SAS_AF=0.2843;AA=G|||;VT=SNP
8	883162	rs905422	T	C	100	PASS	AC=1775;AF=0.354433;AN=5008;NS=2504;DP=17361;EAS_AF=0.2381;AMR_AF=0.5778;AFR_AF=0.2776;EUR_AF=0.3877;SAS_AF=0.3855;AA=T|||;VT=SNP
8	883224	rs905421	T	C	100	PASS	AC=3030;AF=0.605032;AN=5008;NS=2504;DP=19859;EAS_AF=0.5397;AMR_AF=0.7305;AFR_AF=0.6573;EUR_AF=0.6074;SAS_AF=0.5102;AA=C|||;VT=SNP
8	884423	rs2016310	A	T	100	PASS	AC=1215;AF=0.242612;AN=5008;NS=2504;DP=22206;EAS_AF=0.1974;AMR_AF=0.4395;AFR_AF=0.1248;EUR_AF=0.2694;SAS_AF=0.2812;AA=A|||;VT=SNP
8	884744	rs80057272	C	T	100	PASS	AC=320;AF=0.0638978;AN=5008;NS=2504;DP=2074;EAS_AF=0.0327;AMR_AF=0.1254;AFR_AF=0.0098;EUR_AF=0.0924;SAS_AF=0.0961;AA=C|||;VT=SNP
8	886185	rs12676143	T	C	100	PASS	AC=927;AF=0.185104;AN=5008;NS=2504;DP=15448;EAS_AF=0.3105;AMR_AF=0.1196;AFR_AF=0.1725;EUR_AF=0.2008;SAS_AF=0.1033;AA=T|||;VT=SNP
8	887657	rs6984078	T	C	100	PASS	AC=1925;AF=0.384385;AN=5008;NS=2504;DP=16785;EAS_AF=0.2232;AMR_AF=0.5922;AFR_AF=0.382;EUR_AF=0.4036;SAS_AF=0.3865;AA=C|||;VT=SNP
8	887909	rs11777063	A	G	100	PASS	AC=1934;AF=0.386182;AN=5008;NS=2504;DP=19461;EAS_AF=0.2411;AMR_AF=0.5879;AFR_AF=0.3873;EUR_AF=0.3966;SAS_AF=0.3804;AA=a|||;VT=SNP
8	888788	rs56199868	A	G	100	PASS	AC=1229;AF=0.245407;AN=5008;NS=2504;DP=16633;EAS_AF=0.2044;AMR_AF=0.4395;AFR_AF=0.1203;EUR_AF=0.2863;SAS_AF=0.2771;AA=A|||;VT=SNP
8	888822	rs55647120	A	G	100	PASS	AC=1229;AF=0.245407;AN=5008;NS=2504;DP=17147;EAS_AF=0.2044;AMR_AF=0.4395;AFR_AF=0.1203;EUR_AF=0.2863;SAS_AF=0.2771;AA=A|||;VT=SNP
8	890668	rs79948949	A	G	100	PASS	AC=346;AF=0.0690895;AN=5008;NS=2504;DP=18270;EAS_AF=0.0337;AMR_AF=0.1311;AFR_AF=0.0121;EUR_AF=0.1054;SAS_AF=0.1012;AA=A|||;VT=SNP
8	890792	rs10112008	C	G	100	PASS	AC=867;AF=0.173123;AN=5008;NS=2504;DP=18381;EAS_AF=0.0069;AMR_AF=0.2133;AFR_AF=0.0598;EUR_AF=0.3529;SAS_AF=0.2843;AA=C|||;VT=SNP
8	892068	rs78276792	C	T	100	PASS	AC=338;AF=0.067492;AN=5008;NS=2504;DP=17146;EAS_AF=0.0317;AMR_AF=0.1326;AFR_AF=0.0098;EUR_AF=0.1034;SAS_AF=0.0992;AA=C|||;VT=SNP
8	893453	rs11137112	A	G	100	PASS	AC=845;AF=0.16873;AN=5008;NS=2504;DP=15962;EAS_AF=0.3313;AMR_AF=0.0865;AFR_AF=0.1467;EUR_AF=0.1561;SAS_AF=0.1022;AA=A|||;VT=SNP
8	893543	rs60247366	G	A	100	PASS	AC=1136;AF=0.226837;AN=5008;NS=2504;DP=15107;EAS_AF=0.1597;AMR_AF=0.4323;AFR_AF=0.1195;EUR_AF=0.2654;SAS_AF=0.2556;AA=g|||;VT=SNP
8	894193	rs11777133	C	T	100	PASS	AC=427;AF=0.0852636;AN=5008;NS=2504;DP=20946;EAS_AF=0.0218;AMR_AF=0.111;AFR_AF=0.0212;EUR_AF=0.172;SAS_AF=0.1299;AA=C|||;VT=SNP
8	894670	rs60155035	A	G	100	PASS	AC=897;AF=0.179113;AN=5008;NS=2504;DP=22838;EAS_AF=0.3294;AMR_AF=0.1124;AFR_AF=0.143;EUR_AF=0.1869;SAS_AF=0.1125;AA=A|||;VT=SNP
8	894965	rs11778691	A	C	100	PASS	AC=352;AF=0.0702875;AN=5008;NS=2504;DP=22190;EAS_AF=0.0337;AMR_AF=0.1326;AFR_AF=0.0098;EUR_AF=0.1034;SAS_AF=0.1115;AA=A|||;VT=SNP
8	895841	rs4735830	C	T	100	PASS	AC=1882;AF=0.375799;AN=5008;NS=2504;DP=22323;EAS_AF=0.1855;AMR_AF=0.598;AFR_AF=0.388;EUR_AF=0.3996;SAS_AF=0.3732;AA=T|||;VT=SNP
8	896237	rs75036011	G	A	100	PASS	AC=585;AF=0.116813;AN=5008;NS=2504;DP=17913;EAS_AF=0.13;AMR_AF=0.3242;AFR_AF=0.0083;EUR_AF=0.1093;SAS_AF=0.1104;AA=G|||;VT=SNP
8	896304	rs5029777	T	C	100	PASS	AC=2073;AF=0.413938;AN=5008;NS=2504;DP=12378;EAS_AF=0.1885;AMR_AF=0.598;AFR_AF=0.5378;EUR_AF=0.3887;SAS_AF=0.3742;AA=C|||;VT=SNP
8	896383	rs4421372	A	C	100	PASS	AC=2576;AF=0.514377;AN=5008;NS=2504;DP=14121;EAS_AF=0.4881;AMR_AF=0.6037;AFR_AF=0.5802;EUR_AF=0.5139;SAS_AF=0.3896;AA=C|||;VT=SNP
8	896413	rs11137113	G	A	100	PASS	AC=358;AF=0.0714856;AN=5008;NS=2504;DP=13721;EAS_AF=0.0456;AMR_AF=0.1282;AFR_AF=0.0106;EUR_AF=0.0994;SAS_AF=0.1115;AA=G|||;VT=SNP
8	896555	rs12542865	G	A	100	PASS	AC=1128;AF=0.22524;AN=5008;NS=2504;DP=15564;EAS_AF=0.3244;AMR_AF=0.1412;AFR_AF=0.1853;EUR_AF=0.2575;SAS_AF=0.2035;AA=G|||;VT=SNP
8	896610	rs75827169	A	G	100	PASS	AC=617;AF=0.123203;AN=5008;NS=2504;DP=16695;EAS_AF=0.1339;AMR_AF=0.3228;AFR_AF=0.0083;EUR_AF=0.1113;SAS_AF=0.138;AA=A|||;VT=SNP
8	896947	rs34113545	G	T	100	PASS	AC=413;AF=0.0824681;AN=5008;NS=2504;DP=13677;EAS_AF=0.0169;AMR_AF=0.098;AFR_AF=0.0189;EUR_AF=0.165;SAS_AF=0.1401;AA=G|||;VT=SNP
8	897149	rs11780041	C	T	100	PASS	AC=340;AF=0.0678914;AN=5008;NS=2504;DP=15594;EAS_AF=0.0327;AMR_AF=0.1326;AFR_AF=0.0098;EUR_AF=0.1034;SAS_AF=0.1002;AA=C|||;VT=SNP
8	897242	rs11782261	T	C	100	PASS	AC=340;AF=0.0678914;AN=5008;NS=2504;DP=13984;EAS_AF=0.0327;AMR_AF=0.1326;AFR_AF=0.0098;EUR_AF=0.1034;SAS_AF=0.1002;AA=T|||;VT=SNP
8	897384	rs17667590	G	A	100	PASS	AC=589;AF=0.117612;AN=5008;NS=2504;DP=15675;EAS_AF=0.13;AMR_AF=0.3228;AFR_AF=0.0083;EUR_AF=0.1093;SAS_AF=0.1155;AA=G|||;VT=SNP
8	897434	rs11782318	T	G	100	PASS	AC=1890;AF=0.377396;AN=5008;NS=2504;DP=15699;EAS_AF=0.1875;AMR_AF=0.598;AFR_AF=0.3896;EUR_AF=0.4036;SAS_AF=0.3732;AA=G|||;VT=SNP
8	897435	rs11782319	T	C	100	PASS	AC=1890;AF=0.377396;AN=5008;NS=2504;DP=15734;EAS_AF=0.1875;AMR_AF=0.598;AFR_AF=0.3896;EUR_AF=0.4036;SAS_AF=0.3732;AA=t|||;VT=SNP
8	897616	rs11782379	T	C	100	PASS	AC=1883;AF=0.375998;AN=5008;NS=2504;DP=13701;EAS_AF=0.1875;AMR_AF=0.598;AFR_AF=0.3873;EUR_AF=0.3986;SAS_AF=0.3742;AA=C|||;VT=SNP
8	898775	rs883780	A	T	100	PASS	AC=1314;AF=0.26238;AN=5008;NS=2504;DP=16834;EAS_AF=0.1548;AMR_AF=0.4597;AFR_AF=0.1785;EUR_AF=0.3231;SAS_AF=0.2843;AA=A|||;VT=SNP
8	898794	rs4557728	T	C	100	PASS	AC=1946;AF=0.388578;AN=5008;NS=2504;DP=16586;EAS_AF=0.1915;AMR_AF=0.6095;AFR_AF=0.3918;EUR_AF=0.4294;SAS_AF=0.3885;AA=C|||;VT=SNP
8	898845	rs883779	T	C	100	PASS	AC=556;AF=0.111022;AN=5008;NS=2504;DP=16040;EAS_AF=0.0218;AMR_AF=0.1282;AFR_AF=0.0567;EUR_AF=0.2117;SAS_AF=0.1605;AA=T|||;VT=SNP
8	899726	rs11782142	C	A	100	PASS	AC=2005;AF=0.400359;AN=5008;NS=2504;DP=14752;EAS_AF=0.2282;AMR_AF=0.6124;AFR_AF=0.4107;EUR_AF=0.4264;SAS_AF=0.3865;AA=A|||;VT=SNP
8	900714	rs35764393	C	T	100	PASS	AC=658;AF=0.13139;AN=5008;NS=2504;DP=13683;EAS_AF=0.1706;AMR_AF=0.3213;AFR_AF=0.0106;EUR_AF=0.1113;SAS_AF=0.1401;AA=C|||;VT=SNP
8	900876	rs11779354	A	G	100	PASS	AC=1922;AF=0.383786;AN=5008;NS=2504;DP=13037;EAS_AF=0.2222;AMR_AF=0.6081;AFR_AF=0.3578;EUR_AF=0.4215;SAS_AF=0.3875;AA=G|||;VT=SNP
8	900879	rs11780208	T	C	100	PASS	AC=1958;AF=0.390974;AN=5008;NS=2504;DP=13061;EAS_AF=0.2222;AMR_AF=0.6081;AFR_AF=0.3843;EUR_AF=0.4225;SAS_AF=0.3875;AA=C|||;VT=SNP
8	901151	rs11778750	C	A	100	PASS	AC=1800;AF=0.359425;AN=5008;NS=2504;DP=6184;EAS_AF=0.2014;AMR_AF=0.5893;AFR_AF=0.3601;EUR_AF=0.3539;SAS_AF=0.364;AA=A|||;VT=SNP
8	901203	rs2654024	T	C	100	PASS	AC=4350;AF=0.86861;AN=5008;NS=2504;DP=15293;EAS_AF=0.6002;AMR_AF=0.938;AFR_AF=0.9894;EUR_AF=0.9334;SAS_AF=0.8661;AA=C|||;VT=SNP
8	901237	rs11776082	G	C	100	PASS	AC=963;AF=0.192292;AN=5008;NS=2504;DP=17181;EAS_AF=0.0179;AMR_AF=0.1513;AFR_AF=0.351;EUR_AF=0.2167;SAS_AF=0.1616;AA=C|||;VT=SNP
8	902030	rs56058128	C	G	100	PASS	AC=668;AF=0.133387;AN=5008;NS=2504;DP=19075;EAS_AF=0.0169;AMR_AF=0.1326;AFR_AF=0.152;EUR_AF=0.2038;SAS_AF=0.1564;AA=C|||;VT=SNP
8	902064	rs17667613	C	A	100	PASS	AC=894;AF=0.178514;AN=5008;NS=2504;DP=18516;EAS_AF=0.0169;AMR_AF=0.1513;AFR_AF=0.3041;EUR_AF=0.2117;SAS_AF=0.1605;AA=A|||;VT=SNP
8	902621	rs2134494	T	A	100	PASS	AC=1946;AF=0.388578;AN=5008;NS=2504;DP=15228;EAS_AF=0.2222;AMR_AF=0.6023;AFR_AF=0.379;EUR_AF=0.4235;SAS_AF=0.3855;AA=A|||;VT=SNP
8	902638	rs13253109	A	G	100	PASS	AC=624;AF=0.124601;AN=5008;NS=2504;DP=14533;EAS_AF=0.0179;AMR_AF=0.1354;AFR_AF=0.1059;EUR_AF=0.2147;SAS_AF=0.1595;AA=A|||;VT=SNP
8	903386	rs2134493	A	G	100	PASS	AC=3066;AF=0.61222;AN=5008;NS=2504;DP=13533;EAS_AF=0.5625;AMR_AF=0.768;AFR_AF=0.5499;EUR_AF=0.6819;SAS_AF=0.5654;AA=G|||;VT=SNP
8	904106	rs77374982	G	T	100	PASS	AC=631;AF=0.125998;AN=5008;NS=2504;DP=19180;EAS_AF=0.1696;AMR_AF=0.317;AFR_AF=0.0083;EUR_AF=0.1093;SAS_AF=0.1217;AA=G|||;VT=SNP
8	904179	rs17667625	A	G	100	PASS	AC=701;AF=0.139976;AN=5008;NS=2504;DP=19043;EAS_AF=0.0179;AMR_AF=0.1369;AFR_AF=0.1596;EUR_AF=0.2197;SAS_AF=0.1595;AA=A|||;VT=SNP
8	904899	rs7817168	G	A	100	PASS	AC=1930;AF=0.385383;AN=5008;NS=2504;DP=18574;EAS_AF=0.2212;AMR_AF=0.5793;AFR_AF=0.3858;EUR_AF=0.4185;SAS_AF=0.3824;AA=A|||;VT=SNP
8	905241	rs11784919	T	C	100	PASS	AC=1936;AF=0.386581;AN=5008;NS=2504;DP=19467;EAS_AF=0.2212;AMR_AF=0.5793;AFR_AF=0.388;EUR_AF=0.4205;SAS_AF=0.3834;AA=C|||;VT=SNP
8	905320	rs11784092	A	G	100	PASS	AC=312;AF=0.0623003;AN=5008;NS=2504;DP=18839;EAS_AF=0.0357;AMR_AF=0.1066;AFR_AF=0.0091;EUR_AF=0.0915;SAS_AF=0.1002;AA=A|||;VT=SNP
8	905926	rs117726568	C	T	100	PASS	AC=307;AF=0.0613019;AN=5008;NS=2504;DP=16269;EAS_AF=0.0337;AMR_AF=0.1066;AFR_AF=0.0091;EUR_AF=0.0915;SAS_AF=0.0971;AA=C|||;VT=SNP
8	906275	rs6981057	T	C	100	PASS	AC=1940;AF=0.38738;AN=5008;NS=2504;DP=18760;EAS_AF=0.2212;AMR_AF=0.5807;AFR_AF=0.3865;EUR_AF=0.4245;SAS_AF=0.3845;AA=C|||;VT=SNP
8	906338	rs6991924	G	T	100	PASS	AC=1939;AF=0.387181;AN=5008;NS=2504;DP=17945;EAS_AF=0.2202;AMR_AF=0.585;AFR_AF=0.3903;EUR_AF=0.4185;SAS_AF=0.3824;AA=T|||;VT=SNP
8	906582	rs55805912	G	A	100	PASS	AC=487;AF=0.0972444;AN=5008;NS=2504;DP=19533;EAS_AF=0.0169;AMR_AF=0.1254;AFR_AF=0.0227;EUR_AF=0.2137;SAS_AF=0.1411;AA=G|||;VT=SNP
8	906851	rs4735832	T	C	100	PASS	AC=2586;AF=0.516374;AN=5008;NS=2504;DP=21380;EAS_AF=0.2351;AMR_AF=0.6585;AFR_AF=0.7474;EUR_AF=0.4781;SAS_AF=0.4325;AA=C|||;VT=SNP
8	907603	rs2701916	G	A	100	PASS	AC=1653;AF=0.330072;AN=5008;NS=2504;DP=16998;EAS_AF=0.2153;AMR_AF=0.5836;AFR_AF=0.1921;EUR_AF=0.4235;SAS_AF=0.3589;AA=A|||;VT=SNP
8	910268	rs71516126	C	T	100	PASS	AC=674;AF=0.134585;AN=5008;NS=2504;DP=10863;EAS_AF=0.1627;AMR_AF=0.3199;AFR_AF=0.0348;EUR_AF=0.1064;SAS_AF=0.138;AA=C|||;VT=SNP
8	911030	rs17740282	C	G	100	PASS	AC=600;AF=0.119808;AN=5008;NS=2504;DP=20828;EAS_AF=0.004;AMR_AF=0.1427;AFR_AF=0.0552;EUR_AF=0.2286;SAS_AF=0.1984;AA=C|||;VT=SNP
8	911040	rs11780702	T	A	100	PASS	AC=1517;AF=0.302915;AN=5008;NS=2504;DP=20954;EAS_AF=0.2173;AMR_AF=0.5807;AFR_AF=0.0772;EUR_AF=0.4135;SAS_AF=0.3855;AA=T|||;VT=SNP
8	911644	rs12678114	A	C	100	PASS	AC=1857;AF=0.370807;AN=5008;NS=2504;DP=15720;EAS_AF=0.2103;AMR_AF=0.6153;AFR_AF=0.3154;EUR_AF=0.4105;SAS_AF=0.3967;AA=C|||;VT=SNP
8	913042	rs2701918	C	T	100	PASS	AC=1786;AF=0.356629;AN=5008;NS=2504;DP=17963;EAS_AF=0.1905;AMR_AF=0.4741;AFR_AF=0.5265;EUR_AF=0.2982;SAS_AF=0.2751;AA=T|||;VT=SNP
8	914102	rs10097918	T	C	100	PASS	AC=854;AF=0.170527;AN=5008;NS=2504;DP=19547;EAS_AF=0.005;AMR_AF=0.1484;AFR_AF=0.2511;EUR_AF=0.2256;SAS_AF=0.1912;AA=T|||;VT=SNP
8	914780	rs1553410	T	C	100	PASS	AC=1841;AF=0.367612;AN=5008;NS=2504;DP=18193;EAS_AF=0.2331;AMR_AF=0.6023;AFR_AF=0.2995;EUR_AF=0.4105;SAS_AF=0.3875;AA=C|||;VT=SNP
8	914818	rs1553409	C	T	100	PASS	AC=1498;AF=0.299121;AN=5008;NS=2504;DP=18465;EAS_AF=0.2073;AMR_AF=0.5778;AFR_AF=0.0832;EUR_AF=0.4026;SAS_AF=0.3814;AA=C|||;VT=SNP
8	916327	rs4735833	A	G	100	PASS	AC=383;AF=0.0764776;AN=5008;NS=2504;DP=17947;EAS_AF=0.0546;AMR_AF=0.1383;AFR_AF=0.0098;EUR_AF=0.1103;SAS_AF=0.1104;AA=A|||;VT=SNP
8	917174	rs10109770	T	C	100	PASS	AC=1891;AF=0.377596;AN=5008;NS=2504;DP=20590;EAS_AF=0.2361;AMR_AF=0.6081;AFR_AF=0.3351;EUR_AF=0.4046;SAS_AF=0.3896;AA=C|||;VT=SNP
8	917210	rs10100906	C	G	100	PASS	AC=1494;AF=0.298323;AN=5008;NS=2504;DP=20157;EAS_AF=0.2351;AMR_AF=0.5778;AFR_AF=0.0545;EUR_AF=0.4036;SAS_AF=0.3865;AA=C|||;VT=SNP
8	918056	rs77723092	A	G	100	PASS	AC=645;AF=0.128794;AN=5008;NS=2504;DP=11801;EAS_AF=0.1607;AMR_AF=0.3199;AFR_AF=0.0091;EUR_AF=0.1074;SAS_AF=0.1442;AA=A|||;VT=SNP
8	918726	rs4735834	A	G	100	PASS	AC=1881;AF=0.375599;AN=5008;NS=2504;DP=20763;EAS_AF=0.2292;AMR_AF=0.6081;AFR_AF=0.3449;EUR_AF=0.4046;SAS_AF=0.3732;AA=a|||;VT=SNP
8	918797	rs35183862	G	A	100	PASS	AC=638;AF=0.127396;AN=5008;NS=2504;DP=19146;EAS_AF=0.1607;AMR_AF=0.3184;AFR_AF=0.0151;EUR_AF=0.1083;SAS_AF=0.1288;AA=G|||;VT=SNP
8	918913	rs1553413	T	C	100	PASS	AC=816;AF=0.162939;AN=5008;NS=2504;DP=21591;EAS_AF=0.0704;AMR_AF=0.2608;AFR_AF=0.0318;EUR_AF=0.2972;SAS_AF=0.228;AA=T|||;VT=SNP
8	919722	rs11783823	G	T	100	PASS	AC=358;AF=0.0714856;AN=5008;NS=2504;DP=14893;EAS_AF=0.0526;AMR_AF=0.134;AFR_AF=0.0098;EUR_AF=0.0974;SAS_AF=0.1033;AA=G|||;VT=SNP
8	920440	rs7010422	G	C	100	PASS	AC=1889;AF=0.377196;AN=5008;NS=2504;DP=15990;EAS_AF=0.2351;AMR_AF=0.6066;AFR_AF=0.3495;EUR_AF=0.4046;SAS_AF=0.3701;AA=C|||;VT=SNP
8	920601	rs11783689	A	G	100	PASS	AC=1627;AF=0.32488;AN=5008;NS=2504;DP=16370;EAS_AF=0.3611;AMR_AF=0.5778;AFR_AF=0.0688;EUR_AF=0.4036;SAS_AF=0.3732;AA=A|||;VT=SNP
8	920905	rs11137115	A	G	100	PASS	AC=838;AF=0.167332;AN=5008;NS=2504;DP=17447;EAS_AF=0.0754;AMR_AF=0.2594;AFR_AF=0.034;EUR_AF=0.2982;SAS_AF=0.2423;AA=A|||;VT=SNP
8	921295	rs34197905	C	T	100	PASS	AC=621;AF=0.124002;AN=5008;NS=2504;DP=20681;EAS_AF=0.1587;AMR_AF=0.3184;AFR_AF=0.0076;EUR_AF=0.1064;SAS_AF=0.1258;AA=C|||;VT=SNP
8	921787	rs4735835	A	C	100	PASS	AC=1595;AF=0.31849;AN=5008;NS=2504;DP=19591;EAS_AF=0.2351;AMR_AF=0.585;AFR_AF=0.1286;EUR_AF=0.4115;SAS_AF=0.3763;AA=A|||;VT=SNP
8	922977	rs4477055	T	C	100	PASS	AC=1543;AF=0.308107;AN=5008;NS=2504;DP=14940;EAS_AF=0.3333;AMR_AF=0.2608;AFR_AF=0.1271;EUR_AF=0.4702;SAS_AF=0.3937;AA=-|||;VT=SNP
8	923195	rs141580355	G	A	100	PASS	AC=355;AF=0.0708866;AN=5008;NS=2504;DP=10065;EAS_AF=0.0605;AMR_AF=0.134;AFR_AF=0.0113;EUR_AF=0.0964;SAS_AF=0.091;AA=-|||;VT=SNP
8	923287	rs28627282	G	A	100	PASS	AC=1456;AF=0.290735;AN=5008;NS=2504;DP=8775;EAS_AF=0.2252;AMR_AF=0.5793;AFR_AF=0.0424;EUR_AF=0.4125;SAS_AF=0.364;AA=-|||;VT=SNP
8	923513	rs11786507	A	T	100	PASS	AC=492;AF=0.0982428;AN=5008;NS=2504;DP=10488;EAS_AF=0.0228;AMR_AF=0.1268;AFR_AF=0.0227;EUR_AF=0.2078;SAS_AF=0.1452;AA=-|||;VT=SNP
8	923563	rs141711948	G	T	100	PASS	AC=619;AF=0.123602;AN=5008;NS=2504;DP=10035;EAS_AF=0.1538;AMR_AF=0.317;AFR_AF=0.0076;EUR_AF=0.1083;SAS_AF=0.1278;AA=-|||;VT=SNP
8	923564	rs138845105	C	T	100	PASS	AC=619;AF=0.123602;AN=5008;NS=2504;DP=10072;EAS_AF=0.1538;AMR_AF=0.317;AFR_AF=0.0076;EUR_AF=0.1083;SAS_AF=0.1278;AA=-|||;VT=SNP
8	923580	rs11786515	A	G	100	PASS	AC=494;AF=0.0986422;AN=5008;NS=2504;DP=9924;EAS_AF=0.0228;AMR_AF=0.1268;AFR_AF=0.0227;EUR_AF=0.2097;SAS_AF=0.1452;AA=-|||;VT=SNP
8	925729	rs2134492	C	G	100	PASS	AC=1717;AF=0.342851;AN=5008;NS=2504;DP=18325;EAS_AF=0.2361;AMR_AF=0.5951;AFR_AF=0.2171;EUR_AF=0.4155;SAS_AF=0.3691;AA=C|||;VT=SNP
8	925851	rs2174095	C	G	100	PASS	AC=1523;AF=0.304113;AN=5008;NS=2504;DP=18579;EAS_AF=0.2361;AMR_AF=0.585;AFR_AF=0.0749;EUR_AF=0.4155;SAS_AF=0.3701;AA=C|||;VT=SNP
8	925915	rs2134491	A	G	100	PASS	AC=520;AF=0.103834;AN=5008;NS=2504;DP=17932;EAS_AF=0.1637;AMR_AF=0.2781;AFR_AF=0.0038;EUR_AF=0.0358;SAS_AF=0.1237;AA=A|||;VT=SNP
8	925989	rs2134490	A	T	100	PASS	AC=642;AF=0.128195;AN=5008;NS=2504;DP=17830;EAS_AF=0.1637;AMR_AF=0.3184;AFR_AF=0.0068;EUR_AF=0.1074;SAS_AF=0.1421;AA=A|||;VT=SNP
8	926867	rs12676106	T	C	100	PASS	AC=1956;AF=0.390575;AN=5008;NS=2504;DP=18541;EAS_AF=0.2361;AMR_AF=0.6153;AFR_AF=0.385;EUR_AF=0.4165;SAS_AF=0.3712;AA=C|||;VT=SNP
8	926941	rs924696	C	T	100	PASS	AC=1955;AF=0.390375;AN=5008;NS=2504;DP=18758;EAS_AF=0.2361;AMR_AF=0.6153;AFR_AF=0.385;EUR_AF=0.4155;SAS_AF=0.3712;AA=T|||;VT=SNP
8	927165	rs924695	C	A	100	PASS	AC=1459;AF=0.291334;AN=5008;NS=2504;DP=20261;EAS_AF=0.2272;AMR_AF=0.5677;AFR_AF=0.0484;EUR_AF=0.4155;SAS_AF=0.362;AA=C|||;VT=SNP
8	927220	rs11137116	C	T	100	PASS	AC=351;AF=0.0700879;AN=5008;NS=2504;DP=21422;EAS_AF=0.0516;AMR_AF=0.1354;AFR_AF=0.0098;EUR_AF=0.0934;SAS_AF=0.1002;AA=C|||;VT=SNP
8	927722	rs13270728	G	T	100	PASS	AC=1822;AF=0.363818;AN=5008;NS=2504;DP=16420;EAS_AF=0.2401;AMR_AF=0.6037;AFR_AF=0.2958;EUR_AF=0.4135;SAS_AF=0.362;AA=T|||;VT=SNP
8	927728	rs35577209	C	T	100	PASS	AC=1817;AF=0.362819;AN=5008;NS=2504;DP=16911;EAS_AF=0.2361;AMR_AF=0.598;AFR_AF=0.3011;EUR_AF=0.4105;SAS_AF=0.3609;AA=-|||;VT=SNP
8	929118	rs13253612	G	C	100	PASS	AC=1828;AF=0.365016;AN=5008;NS=2504;DP=18339;EAS_AF=0.2262;AMR_AF=0.611;AFR_AF=0.3033;EUR_AF=0.4135;SAS_AF=0.3671;AA=C|||;VT=SNP
8	929651	rs75249870	G	A	100	PASS	AC=355;AF=0.0708866;AN=5008;NS=2504;DP=21645;EAS_AF=0.0516;AMR_AF=0.1369;AFR_AF=0.0098;EUR_AF=0.0964;SAS_AF=0.1002;AA=g|||;VT=SNP
8	929794	rs35044209	G	A	100	PASS	AC=554;AF=0.110623;AN=5008;NS=2504;DP=23619;EAS_AF=0.005;AMR_AF=0.1153;AFR_AF=0.0809;EUR_AF=0.1928;SAS_AF=0.1718;AA=G|||;VT=SNP
8	929875	rs13255791	G	A	100	PASS	AC=614;AF=0.122604;AN=5008;NS=2504;DP=21151;EAS_AF=0.1657;AMR_AF=0.3127;AFR_AF=0.0076;EUR_AF=0.0825;SAS_AF=0.1401;AA=G|||;VT=SNP
8	930235	rs11137117	A	T	100	PASS	AC=427;AF=0.0852636;AN=5008;NS=2504;DP=21498;EAS_AF=0.0516;AMR_AF=0.1412;AFR_AF=0.0628;EUR_AF=0.0964;SAS_AF=0.0992;AA=T|||;VT=SNP
8	930336	rs12682160	C	G	100	PASS	AC=679;AF=0.135583;AN=5008;NS=2504;DP=21823;EAS_AF=0.0516;AMR_AF=0.1585;AFR_AF=0.2428;EUR_AF=0.0974;SAS_AF=0.1002;AA=G|||;VT=SNP
8	930451	rs10099591	G	A	100	PASS	AC=1837;AF=0.366813;AN=5008;NS=2504;DP=23033;EAS_AF=0.2272;AMR_AF=0.611;AFR_AF=0.3154;EUR_AF=0.4135;SAS_AF=0.3589;AA=A|||;VT=SNP
8	931580	rs7003378	G	A	100	PASS	AC=1441;AF=0.28774;AN=5008;NS=2504;DP=21412;EAS_AF=0.1736;AMR_AF=0.4726;AFR_AF=0.2829;EUR_AF=0.3171;SAS_AF=0.2505;AA=A|||;VT=SNP
8	932252	rs11137118	G	A	100	PASS	AC=427;AF=0.0852636;AN=5008;NS=2504;DP=20850;EAS_AF=0.0506;AMR_AF=0.1412;AFR_AF=0.0628;EUR_AF=0.0964;SAS_AF=0.1002;AA=A|||;VT=SNP
8	932275	rs36125806	C	A	100	PASS	AC=1166;AF=0.232827;AN=5008;NS=2504;DP=20572;EAS_AF=0.1865;AMR_AF=0.4553;AFR_AF=0.0635;EUR_AF=0.3191;SAS_AF=0.2628;AA=C|||;VT=SNP
8	932332	rs2654015	A	T	100	PASS	AC=3101;AF=0.619209;AN=5008;NS=2504;DP=17938;EAS_AF=0.5476;AMR_AF=0.7839;AFR_AF=0.534;EUR_AF=0.7137;SAS_AF=0.5941;AA=T|||;VT=SNP
8	932822	rs10108044	G	C	100	PASS	AC=486;AF=0.0970447;AN=5008;NS=2504;DP=14566;EAS_AF=0.0228;AMR_AF=0.1297;AFR_AF=0.031;EUR_AF=0.2097;SAS_AF=0.1237;AA=G|||;VT=SNP
8	933226	rs11786936	G	A	100	PASS	AC=1302;AF=0.259984;AN=5008;NS=2504;DP=21674;EAS_AF=0.1766;AMR_AF=0.4669;AFR_AF=0.1687;EUR_AF=0.3191;SAS_AF=0.2618;AA=G|||;VT=SNP
8	933286	rs11775930	C	T	100	PASS	AC=1166;AF=0.232827;AN=5008;NS=2504;DP=17771;EAS_AF=0.1766;AMR_AF=0.4553;AFR_AF=0.0726;EUR_AF=0.3191;SAS_AF=0.2607;AA=C|||;VT=SNP
8	933449	rs144717510	A	G	100	PASS	AC=425;AF=0.0848642;AN=5008;NS=2504;DP=19004;EAS_AF=0.0516;AMR_AF=0.1412;AFR_AF=0.0582;EUR_AF=0.0964;SAS_AF=0.1033;AA=N|||;VT=SNP
8	933714	rs75646270	C	G	100	PASS	AC=353;AF=0.0704872;AN=5008;NS=2504;DP=17534;EAS_AF=0.0516;AMR_AF=0.134;AFR_AF=0.0106;EUR_AF=0.0964;SAS_AF=0.0992;AA=C|||;VT=SNP
8	933961	rs7018425	G	A	100	PASS	AC=495;AF=0.0988419;AN=5008;NS=2504;DP=17109;EAS_AF=0.0516;AMR_AF=0.1455;AFR_AF=0.1112;EUR_AF=0.0974;SAS_AF=0.0992;AA=A|||;VT=SNP
8	934041	rs7007875	T	C	100	PASS	AC=1864;AF=0.372204;AN=5008;NS=2504;DP=17171;EAS_AF=0.2282;AMR_AF=0.6182;AFR_AF=0.3268;EUR_AF=0.4185;SAS_AF=0.3599;AA=C|||;VT=SNP
8	934262	rs4735961	G	A	100	PASS	AC=350;AF=0.0698882;AN=5008;NS=2504;DP=16578;EAS_AF=0.0516;AMR_AF=0.134;AFR_AF=0.0106;EUR_AF=0.0954;SAS_AF=0.0971;AA=G|||;VT=SNP
8	934539	rs2654014	G	A	100	PASS	AC=1175;AF=0.234625;AN=5008;NS=2504;DP=15764;EAS_AF=0.3175;AMR_AF=0.1643;AFR_AF=0.1664;EUR_AF=0.2913;SAS_AF=0.2331;AA=G|||;VT=SNP
8	934592	rs10104214	A	G	100	PASS	AC=593;AF=0.118411;AN=5008;NS=2504;DP=16144;EAS_AF=0.0228;AMR_AF=0.134;AFR_AF=0.1089;EUR_AF=0.2117;SAS_AF=0.1227;AA=A|||;VT=SNP
8	934744	rs10104458	A	G	100	PASS	AC=474;AF=0.0946486;AN=5008;NS=2504;DP=19877;EAS_AF=0.0228;AMR_AF=0.1282;AFR_AF=0.0234;EUR_AF=0.2097;SAS_AF=0.1227;AA=A|||;VT=SNP
8	935105	rs10102113	C	G	100	PASS	AC=1156;AF=0.230831;AN=5008;NS=2504;DP=22154;EAS_AF=0.1875;AMR_AF=0.4539;AFR_AF=0.056;EUR_AF=0.3181;SAS_AF=0.2638;AA=C|||;VT=SNP
8	935663	rs55696820	C	A	100	PASS	AC=1371;AF=0.273762;AN=5008;NS=2504;DP=20336;EAS_AF=0.1875;AMR_AF=0.4741;AFR_AF=0.211;EUR_AF=0.3191;SAS_AF=0.2587;AA=C|||;VT=SNP
8	935668	rs56037916	C	T	100	PASS	AC=474;AF=0.0946486;AN=5008;NS=2504;DP=20310;EAS_AF=0.0218;AMR_AF=0.1282;AFR_AF=0.0257;EUR_AF=0.2097;SAS_AF=0.1207;AA=C|||;VT=SNP
8	935775	rs71516129	C	T	100	PASS	AC=651;AF=0.129992;AN=5008;NS=2504;DP=18157;EAS_AF=0.1657;AMR_AF=0.3256;AFR_AF=0.0083;EUR_AF=0.1083;SAS_AF=0.1411;AA=C|||;VT=SNP
8	935931	rs35188825	G	T	100	PASS	AC=893;AF=0.178315;AN=5008;NS=2504;DP=18096;EAS_AF=0.1647;AMR_AF=0.3444;AFR_AF=0.1846;EUR_AF=0.1093;SAS_AF=0.137;AA=G|||;VT=SNP
8	935991	rs11775365	G	A	100	PASS	AC=481;AF=0.0960463;AN=5008;NS=2504;DP=19086;EAS_AF=0.0218;AMR_AF=0.1282;AFR_AF=0.0318;EUR_AF=0.2097;SAS_AF=0.1196;AA=G|||;VT=SNP
8	936691	rs150858461	A	C	100	PASS	AC=395;AF=0.0788738;AN=5008;NS=2504;DP=13841;EAS_AF=0.0516;AMR_AF=0.134;AFR_AF=0.0212;EUR_AF=0.0974;SAS_AF=0.1268;AA=A|||;VT=SNP
8	937206	rs11781146	A	T	100	PASS	AC=1860;AF=0.371406;AN=5008;NS=2504;DP=17279;EAS_AF=0.246;AMR_AF=0.6124;AFR_AF=0.3003;EUR_AF=0.4185;SAS_AF=0.3773;AA=T|||;VT=SNP
8	937379	rs13273848	C	A	100	PASS	AC=1231;AF=0.245807;AN=5008;NS=2504;DP=17487;EAS_AF=0.1944;AMR_AF=0.4553;AFR_AF=0.0983;EUR_AF=0.3191;SAS_AF=0.274;AA=C|||;VT=SNP
8	937501	rs13274351	C	T	100	PASS	AC=1749;AF=0.349241;AN=5008;NS=2504;DP=17998;EAS_AF=0.25;AMR_AF=0.6066;AFR_AF=0.2277;EUR_AF=0.4185;SAS_AF=0.362;AA=C|||;VT=SNP
8	937534	rs13274379	C	T	100	PASS	AC=1702;AF=0.339856;AN=5008;NS=2504;DP=19641;EAS_AF=0.248;AMR_AF=0.6009;AFR_AF=0.1982;EUR_AF=0.4165;SAS_AF=0.362;AA=C|||;VT=SNP
8	937565	rs13281687	G	A	100	PASS	AC=1700;AF=0.339457;AN=5008;NS=2504;DP=19544;EAS_AF=0.246;AMR_AF=0.6009;AFR_AF=0.1974;EUR_AF=0.4165;SAS_AF=0.363;AA=G|||;VT=SNP
8	938084	rs55807045	C	G	100	PASS	AC=472;AF=0.0942492;AN=5008;NS=2504;DP=19503;EAS_AF=0.0208;AMR_AF=0.1282;AFR_AF=0.0227;EUR_AF=0.2097;SAS_AF=0.1237;AA=C|||;VT=SNP
8	939076	rs75074960	G	C	100	PASS	AC=390;AF=0.0778754;AN=5008;NS=2504;DP=16883;EAS_AF=0.0675;AMR_AF=0.1369;AFR_AF=0.0106;EUR_AF=0.0944;SAS_AF=0.1207;AA=G|||;VT=SNP
8	939404	rs77316601	C	G	100	PASS	AC=351;AF=0.0700879;AN=5008;NS=2504;DP=18353;EAS_AF=0.0665;AMR_AF=0.1354;AFR_AF=0.0098;EUR_AF=0.0944;SAS_AF=0.0838;AA=C|||;VT=SNP
8	939604	rs11784100	T	C	100	PASS	AC=1219;AF=0.243411;AN=5008;NS=2504;DP=17107;EAS_AF=0.0893;AMR_AF=0.2752;AFR_AF=0.2874;EUR_AF=0.3042;SAS_AF=0.2577;AA=C|||;VT=SNP
8	939606	rs11784101	T	C	100	PASS	AC=1072;AF=0.214058;AN=5008;NS=2504;DP=17037;EAS_AF=0.0893;AMR_AF=0.2709;AFR_AF=0.1823;EUR_AF=0.3032;SAS_AF=0.2536;AA=T|||;VT=SNP
8	940157	rs11137119	G	C	100	PASS	AC=1528;AF=0.305112;AN=5008;NS=2504;DP=17923;EAS_AF=0.3562;AMR_AF=0.1974;AFR_AF=0.3374;EUR_AF=0.327;SAS_AF=0.2628;AA=G|||;VT=SNP
8	940177	rs2701924	C	T	100	PASS	AC=3685;AF=0.735823;AN=5008;NS=2504;DP=17862;EAS_AF=0.5625;AMR_AF=0.8718;AFR_AF=0.6936;EUR_AF=0.8688;SAS_AF=0.7382;AA=T|||;VT=SNP
8	943613	rs12675606	G	C	100	PASS	AC=369;AF=0.0736821;AN=5008;NS=2504;DP=15187;EAS_AF=0.1032;AMR_AF=0.17;AFR_AF=0.0045;EUR_AF=0.0209;SAS_AF=0.1227;AA=G|||;VT=SNP
8	944056	rs11775900	G	C	100	PASS	AC=311;AF=0.0621006;AN=5008;NS=2504;DP=17826;EAS_AF=0.0179;AMR_AF=0.0692;AFR_AF=0.0234;EUR_AF=0.1173;SAS_AF=0.0982;AA=G|||;VT=SNP
8	944287	rs11137121	A	G	100	PASS	AC=2766;AF=0.552316;AN=5008;NS=2504;DP=17424;EAS_AF=0.4782;AMR_AF=0.7104;AFR_AF=0.3578;EUR_AF=0.6869;SAS_AF=0.6411;AA=a|||;VT=SNP
8	944352	rs12677315	C	T	100	PASS	AC=389;AF=0.0776757;AN=5008;NS=2504;DP=16831;EAS_AF=0.1151;AMR_AF=0.1599;AFR_AF=0.0045;EUR_AF=0.0199;SAS_AF=0.1391;AA=C|||;VT=SNP
8	944914	rs12678611	A	C	100	PASS	AC=389;AF=0.0776757;AN=5008;NS=2504;DP=20223;EAS_AF=0.1151;AMR_AF=0.1599;AFR_AF=0.0045;EUR_AF=0.0199;SAS_AF=0.1391;AA=A|||;VT=SNP
8	945849	rs10094004	T	C	100	PASS	AC=460;AF=0.091853;AN=5008;NS=2504;DP=19487;EAS_AF=0.0228;AMR_AF=0.1037;AFR_AF=0.0204;EUR_AF=0.1899;SAS_AF=0.1503;AA=T|||;VT=SNP
8	945987	rs7844503	C	A	100	PASS	AC=432;AF=0.086262;AN=5008;NS=2504;DP=19358;EAS_AF=0.1131;AMR_AF=0.1671;AFR_AF=0.0363;EUR_AF=0.0219;SAS_AF=0.135;AA=C|||;VT=SNP
8	946165	rs2174099	G	C	100	PASS	AC=1064;AF=0.21246;AN=5008;NS=2504;DP=20225;EAS_AF=0.1458;AMR_AF=0.2954;AFR_AF=0.2443;EUR_AF=0.1829;SAS_AF=0.2096;AA=C|||;VT=SNP
8	946219	rs2134500	T	G	100	PASS	AC=1545;AF=0.308506;AN=5008;NS=2504;DP=19501;EAS_AF=0.1687;AMR_AF=0.3905;AFR_AF=0.2912;EUR_AF=0.3698;SAS_AF=0.3548;AA=G|||;VT=SNP
8	946388	rs28758549	G	A	100	PASS	AC=444;AF=0.0886581;AN=5008;NS=2504;DP=17573;EAS_AF=0.0228;AMR_AF=0.1037;AFR_AF=0.0212;EUR_AF=0.1879;SAS_AF=0.135;AA=G|||;VT=SNP
8	946529	rs2134499	A	T	100	PASS	AC=431;AF=0.0860623;AN=5008;NS=2504;DP=17758;EAS_AF=0.1131;AMR_AF=0.1686;AFR_AF=0.0363;EUR_AF=0.0219;SAS_AF=0.1329;AA=A|||;VT=SNP
8	946975	rs4496992	C	T	100	PASS	AC=1040;AF=0.207668;AN=5008;NS=2504;DP=18675;EAS_AF=0.1458;AMR_AF=0.2896;AFR_AF=0.2345;EUR_AF=0.1819;SAS_AF=0.2035;AA=T|||;VT=SNP
8	947445	rs4601343	G	A	100	PASS	AC=1525;AF=0.304513;AN=5008;NS=2504;DP=14261;EAS_AF=0.1687;AMR_AF=0.3934;AFR_AF=0.2859;EUR_AF=0.3718;SAS_AF=0.3374;AA=A|||;VT=SNP
8	948028	rs11782491	C	A	100	PASS	AC=1066;AF=0.212859;AN=5008;NS=2504;DP=26916;EAS_AF=0.1458;AMR_AF=0.2896;AFR_AF=0.2451;EUR_AF=0.1849;SAS_AF=0.2127;AA=C|||;VT=SNP
8	948085	rs10093097	C	A	100	PASS	AC=1533;AF=0.30611;AN=5008;NS=2504;DP=27553;EAS_AF=0.1687;AMR_AF=0.3934;AFR_AF=0.2897;EUR_AF=0.3748;SAS_AF=0.3374;AA=c|||;VT=SNP
8	948319	rs7001586	T	C	100	PASS	AC=1537;AF=0.306909;AN=5008;NS=2504;DP=20934;EAS_AF=0.1706;AMR_AF=0.3934;AFR_AF=0.2897;EUR_AF=0.3757;SAS_AF=0.3384;AA=C|||;VT=SNP
8	949007	rs4735962	G	C	100	PASS	AC=1765;AF=0.352436;AN=5008;NS=2504;DP=20630;EAS_AF=0.1736;AMR_AF=0.4006;AFR_AF=0.4501;EUR_AF=0.3817;SAS_AF=0.3405;AA=C|||;VT=SNP
8	949080	rs4735963	G	C	100	PASS	AC=1484;AF=0.296326;AN=5008;NS=2504;DP=22384;EAS_AF=0.1687;AMR_AF=0.3934;AFR_AF=0.2511;EUR_AF=0.3748;SAS_AF=0.3395;AA=C|||;VT=SNP
8	949240	rs4735964	G	C	100	PASS	AC=1027;AF=0.205072;AN=5008;NS=2504;DP=17978;EAS_AF=0.1468;AMR_AF=0.2896;AFR_AF=0.2126;EUR_AF=0.1839;SAS_AF=0.2168;AA=G|||;VT=SNP
8	949517	rs11783646	C	T	100	PASS	AC=360;AF=0.071885;AN=5008;NS=2504;DP=13884;EAS_AF=0.0327;AMR_AF=0.1052;AFR_AF=0.0174;EUR_AF=0.161;SAS_AF=0.0706;AA=C|||;VT=SNP
8	949715	rs10089531	G	A	100	PASS	AC=432;AF=0.086262;AN=5008;NS=2504;DP=16575;EAS_AF=0.0218;AMR_AF=0.1023;AFR_AF=0.0219;EUR_AF=0.1899;SAS_AF=0.1217;AA=g|||;VT=SNP
8	949720	rs10100678	C	T	100	PASS	AC=431;AF=0.0860623;AN=5008;NS=2504;DP=16780;EAS_AF=0.0218;AMR_AF=0.1023;AFR_AF=0.0204;EUR_AF=0.1909;SAS_AF=0.1217;AA=C|||;VT=SNP
8	950220	rs13258544	G	A	100	PASS	AC=970;AF=0.19369;AN=5008;NS=2504;DP=15444;EAS_AF=0.1478;AMR_AF=0.281;AFR_AF=0.1694;EUR_AF=0.1879;SAS_AF=0.2178;AA=g|||;VT=SNP
8	950295	rs35985414	T	C	100	PASS	AC=958;AF=0.191294;AN=5008;NS=2504;DP=4604;EAS_AF=0.1478;AMR_AF=0.2781;AFR_AF=0.1641;EUR_AF=0.1849;SAS_AF=0.2178;AA=t|||;VT=SNP
8	950995	rs7010866	G	A	100	PASS	AC=955;AF=0.190695;AN=5008;NS=2504;DP=18527;EAS_AF=0.1468;AMR_AF=0.2781;AFR_AF=0.1634;EUR_AF=0.1849;SAS_AF=0.2168;AA=A|||;VT=SNP
8	951785	rs4236863	A	G	100	PASS	AC=1532;AF=0.305911;AN=5008;NS=2504;DP=17121;EAS_AF=0.1726;AMR_AF=0.3905;AFR_AF=0.2829;EUR_AF=0.3757;SAS_AF=0.3425;AA=G|||;VT=SNP
8	952089	rs4735965	G	A	100	PASS	AC=1079;AF=0.215455;AN=5008;NS=2504;DP=18537;EAS_AF=0.1468;AMR_AF=0.2896;AFR_AF=0.2526;EUR_AF=0.1839;SAS_AF=0.2157;AA=g|||;VT=SNP
8	952784	rs3935691	T	A	100	PASS	AC=377;AF=0.0752796;AN=5008;NS=2504;DP=17220;EAS_AF=0.0357;AMR_AF=0.1066;AFR_AF=0.0189;EUR_AF=0.162;SAS_AF=0.0808;AA=t|||;VT=SNP
8	953289	rs3935968	A	G	100	PASS	AC=2061;AF=0.411542;AN=5008;NS=2504;DP=18607;EAS_AF=0.4851;AMR_AF=0.5879;AFR_AF=0.1868;EUR_AF=0.4563;SAS_AF=0.4683;AA=g|||;VT=SNP
8	953611	rs11783057	C	T	100	PASS	AC=566;AF=0.113019;AN=5008;NS=2504;DP=18901;EAS_AF=0.0218;AMR_AF=0.111;AFR_AF=0.1195;EUR_AF=0.1889;SAS_AF=0.1217;AA=C|||;VT=SNP
8	953930	rs77273715	T	G	100	PASS	AC=442;AF=0.0882588;AN=5008;NS=2504;DP=18794;EAS_AF=0.1141;AMR_AF=0.1686;AFR_AF=0.0371;EUR_AF=0.0219;SAS_AF=0.1421;AA=T|||;VT=SNP
8	953948	rs13251306	A	G	100	PASS	AC=398;AF=0.0794728;AN=5008;NS=2504;DP=18253;EAS_AF=0.0337;AMR_AF=0.1081;AFR_AF=0.0363;EUR_AF=0.163;SAS_AF=0.0787;AA=A|||;VT=SNP
8	954702	rs11137122	A	G	100	PASS	AC=1883;AF=0.375998;AN=5008;NS=2504;DP=18375;EAS_AF=0.3859;AMR_AF=0.3963;AFR_AF=0.4221;EUR_AF=0.3688;SAS_AF=0.2965;AA=A|||;VT=SNP
8	955147	rs6983944	T	C	100	PASS	AC=1868;AF=0.373003;AN=5008;NS=2504;DP=20489;EAS_AF=0.3819;AMR_AF=0.3876;AFR_AF=0.4206;EUR_AF=0.3658;SAS_AF=0.2965;AA=C|||;VT=SNP
8	956580	rs12681321	C	T	100	PASS	AC=389;AF=0.0776757;AN=5008;NS=2504;DP=21698;EAS_AF=0.1141;AMR_AF=0.1599;AFR_AF=0.0061;EUR_AF=0.0199;SAS_AF=0.138;AA=C|||;VT=SNP
8	957060	rs62488477	C	G	100	PASS	AC=444;AF=0.0886581;AN=5008;NS=2504;DP=22479;EAS_AF=0.0208;AMR_AF=0.1052;AFR_AF=0.028;EUR_AF=0.1928;SAS_AF=0.1217;AA=C|||;VT=SNP
8	957209	rs6989880	A	G	100	PASS	AC=2016;AF=0.402556;AN=5008;NS=2504;DP=19812;EAS_AF=0.4177;AMR_AF=0.3919;AFR_AF=0.4992;EUR_AF=0.3678;SAS_AF=0.2996;AA=G|||;VT=SNP
8	957220	rs6994779	T	C	100	PASS	AC=2539;AF=0.506989;AN=5008;NS=2504;DP=19947;EAS_AF=0.4435;AMR_AF=0.5144;AFR_AF=0.6082;EUR_AF=0.5547;SAS_AF=0.3814;AA=C|||;VT=SNP
8	957243	rs12681826	C	A	100	PASS	AC=387;AF=0.0772764;AN=5008;NS=2504;DP=19269;EAS_AF=0.1141;AMR_AF=0.1599;AFR_AF=0.0045;EUR_AF=0.0199;SAS_AF=0.138;AA=C|||;VT=SNP
8	957248	rs62488478	C	T	100	PASS	AC=423;AF=0.0844649;AN=5008;NS=2504;DP=19048;EAS_AF=0.0208;AMR_AF=0.1023;AFR_AF=0.0174;EUR_AF=0.1879;SAS_AF=0.1217;AA=C|||;VT=SNP
8	957269	rs6994797	T	C	100	PASS	AC=3355;AF=0.669928;AN=5008;NS=2504;DP=18219;EAS_AF=0.5863;AMR_AF=0.7723;AFR_AF=0.6475;EUR_AF=0.7406;SAS_AF=0.6411;AA=C|||;VT=SNP
8	957315	rs6990049	A	G	100	PASS	AC=3569;AF=0.71266;AN=5008;NS=2504;DP=17831;EAS_AF=0.5863;AMR_AF=0.781;AFR_AF=0.8048;EUR_AF=0.7406;SAS_AF=0.6411;AA=G|||;VT=SNP
8	957845	rs12675410	T	C	100	PASS	AC=2000;AF=0.399361;AN=5008;NS=2504;DP=18154;EAS_AF=0.4177;AMR_AF=0.3905;AFR_AF=0.4879;EUR_AF=0.3678;SAS_AF=0.2996;AA=T|||;VT=SNP
8	957969	rs12674921	A	C	100	PASS	AC=2000;AF=0.399361;AN=5008;NS=2504;DP=15780;EAS_AF=0.4177;AMR_AF=0.3905;AFR_AF=0.4879;EUR_AF=0.3678;SAS_AF=0.2996;AA=C|||;VT=SNP
8	957976	rs12680707	G	A	100	PASS	AC=1959;AF=0.391174;AN=5008;NS=2504;DP=15902;EAS_AF=0.4018;AMR_AF=0.3818;AFR_AF=0.4856;EUR_AF=0.3579;SAS_AF=0.2935;AA=A|||;VT=SNP
8	958380	rs7000482	T	C	100	PASS	AC=1998;AF=0.398962;AN=5008;NS=2504;DP=17106;EAS_AF=0.4167;AMR_AF=0.3905;AFR_AF=0.4909;EUR_AF=0.3658;SAS_AF=0.2965;AA=T|||;VT=SNP
8	958381	rs7011119	G	C	100	PASS	AC=1997;AF=0.398762;AN=5008;NS=2504;DP=17121;EAS_AF=0.4157;AMR_AF=0.3905;AFR_AF=0.4909;EUR_AF=0.3658;SAS_AF=0.2965;AA=C|||;VT=SNP
8	959014	rs4272405	C	G	100	PASS	AC=1968;AF=0.392971;AN=5008;NS=2504;DP=16773;EAS_AF=0.377;AMR_AF=0.3905;AFR_AF=0.4939;EUR_AF=0.3688;SAS_AF=0.2996;AA=C|||;VT=SNP
8	959085	rs12549204	G	T	100	PASS	AC=1968;AF=0.392971;AN=5008;NS=2504;DP=16400;EAS_AF=0.377;AMR_AF=0.3905;AFR_AF=0.4932;EUR_AF=0.3688;SAS_AF=0.3006;AA=G|||;VT=SNP
8	959338	rs4415346	A	G	100	PASS	AC=3535;AF=0.705871;AN=5008;NS=2504;DP=19063;EAS_AF=0.5476;AMR_AF=0.7882;AFR_AF=0.8064;EUR_AF=0.7465;SAS_AF=0.6329;AA=G|||;VT=SNP
8	959581	rs4410933	A	G	100	PASS	AC=1817;AF=0.362819;AN=5008;NS=2504;DP=18715;EAS_AF=0.378;AMR_AF=0.3876;AFR_AF=0.3812;EUR_AF=0.3688;SAS_AF=0.2986;AA=A|||;VT=SNP
8	959761	rs4637864	C	T	100	PASS	AC=1966;AF=0.392572;AN=5008;NS=2504;DP=20791;EAS_AF=0.378;AMR_AF=0.3905;AFR_AF=0.4924;EUR_AF=0.3688;SAS_AF=0.2986;AA=C|||;VT=SNP
8	961324	rs72507624	G	A	100	PASS	AC=1363;AF=0.272165;AN=5008;NS=2504;DP=20455;EAS_AF=0.37;AMR_AF=0.3602;AFR_AF=0.0673;EUR_AF=0.3608;SAS_AF=0.2945;AA=G|||;VT=SNP
8	961962	rs73176528	G	A	100	PASS	AC=1661;AF=0.331669;AN=5008;NS=2504;DP=21759;EAS_AF=0.373;AMR_AF=0.389;AFR_AF=0.289;EUR_AF=0.3638;SAS_AF=0.273;AA=g|||;VT=SNP
8	962136	rs58295701	T	C	100	PASS	AC=1663;AF=0.332069;AN=5008;NS=2504;DP=18279;EAS_AF=0.373;AMR_AF=0.389;AFR_AF=0.2897;EUR_AF=0.3638;SAS_AF=0.274;AA=C|||;VT=SNP
8	962283	rs73176529	G	C	100	PASS	AC=1664;AF=0.332268;AN=5008;NS=2504;DP=18508;EAS_AF=0.373;AMR_AF=0.389;AFR_AF=0.2897;EUR_AF=0.3648;SAS_AF=0.274;AA=C|||;VT=SNP
8	962393	rs59004371	T	C	100	PASS	AC=1662;AF=0.331869;AN=5008;NS=2504;DP=16275;EAS_AF=0.372;AMR_AF=0.389;AFR_AF=0.2897;EUR_AF=0.3638;SAS_AF=0.274;AA=C|||;VT=SNP
8	962486	rs111782857	T	C	100	PASS	AC=1665;AF=0.332468;AN=5008;NS=2504;DP=12616;EAS_AF=0.373;AMR_AF=0.3905;AFR_AF=0.2905;EUR_AF=0.3638;SAS_AF=0.274;AA=C|||;VT=SNP
8	962858	rs6985741	C	T	100	PASS	AC=1611;AF=0.321685;AN=5008;NS=2504;DP=16899;EAS_AF=0.372;AMR_AF=0.3775;AFR_AF=0.289;EUR_AF=0.34;SAS_AF=0.2556;AA=c|||;VT=SNP
8	963467	rs7002793	T	C	100	PASS	AC=1659;AF=0.33127;AN=5008;NS=2504;DP=18681;EAS_AF=0.373;AMR_AF=0.3804;AFR_AF=0.2837;EUR_AF=0.3708;SAS_AF=0.2771;AA=C|||;VT=SNP
8	963471	rs6990403	C	A	100	PASS	AC=1617;AF=0.322883;AN=5008;NS=2504;DP=18742;EAS_AF=0.373;AMR_AF=0.379;AFR_AF=0.2526;EUR_AF=0.3718;SAS_AF=0.2761;AA=C|||;VT=SNP
8	967758	rs73176531	G	A	100	PASS	AC=1263;AF=0.252196;AN=5008;NS=2504;DP=18883;EAS_AF=0.3671;AMR_AF=0.3559;AFR_AF=0.053;EUR_AF=0.334;SAS_AF=0.2454;AA=G|||;VT=SNP
8	968281	rs6559202	T	C	100	PASS	AC=2965;AF=0.592053;AN=5008;NS=2504;DP=23804;EAS_AF=0.5228;AMR_AF=0.6671;AFR_AF=0.6392;EUR_AF=0.5885;SAS_AF=0.5501;AA=C|||;VT=SNP
8	968373	rs6559203	C	T	100	PASS	AC=2969;AF=0.592851;AN=5008;NS=2504;DP=23703;EAS_AF=0.5248;AMR_AF=0.6671;AFR_AF=0.6392;EUR_AF=0.5885;SAS_AF=0.5521;AA=c|||;VT=SNP
8	968558	rs10102948	C	G	100	PASS	AC=468;AF=0.0934505;AN=5008;NS=2504;DP=18441;EAS_AF=0.0218;AMR_AF=0.1081;AFR_AF=0.031;EUR_AF=0.1958;SAS_AF=0.136;AA=C|||;VT=SNP
8	968860	rs56702775	G	A	100	PASS	AC=1351;AF=0.269768;AN=5008;NS=2504;DP=19126;EAS_AF=0.377;AMR_AF=0.3674;AFR_AF=0.0673;EUR_AF=0.3559;SAS_AF=0.2751;AA=A|||;VT=SNP
8	969343	rs10503154	C	G	100	PASS	AC=1410;AF=0.28155;AN=5008;NS=2504;DP=17485;EAS_AF=0.375;AMR_AF=0.3732;AFR_AF=0.1059;EUR_AF=0.3648;SAS_AF=0.272;AA=C|||;VT=SNP
8	970142	rs4735967	C	T	100	PASS	AC=388;AF=0.077476;AN=5008;NS=2504;DP=17194;EAS_AF=0.1181;AMR_AF=0.1556;AFR_AF=0.0038;EUR_AF=0.0209;SAS_AF=0.138;AA=C|||;VT=SNP
8	970267	rs7826110	C	T	100	PASS	AC=1286;AF=0.256789;AN=5008;NS=2504;DP=17326;EAS_AF=0.0526;AMR_AF=0.2334;AFR_AF=0.3147;EUR_AF=0.3231;SAS_AF=0.3374;AA=C|||;VT=SNP
8	970582	rs12545453	C	T	100	PASS	AC=1875;AF=0.374401;AN=5008;NS=2504;DP=22602;EAS_AF=0.4931;AMR_AF=0.5346;AFR_AF=0.1596;EUR_AF=0.3837;SAS_AF=0.4192;AA=C|||;VT=SNP
8	971062	rs35425201	C	T	100	PASS	AC=1868;AF=0.373003;AN=5008;NS=2504;DP=20409;EAS_AF=0.4921;AMR_AF=0.5331;AFR_AF=0.1619;EUR_AF=0.3837;SAS_AF=0.411;AA=T|||;VT=SNP
8	971624	rs12677499	G	A	100	PASS	AC=2512;AF=0.501597;AN=5008;NS=2504;DP=20871;EAS_AF=0.5139;AMR_AF=0.6499;AFR_AF=0.32;EUR_AF=0.5835;SAS_AF=0.545;AA=g|||;VT=SNP
8	971916	rs73176535	C	T	100	PASS	AC=1378;AF=0.27516;AN=5008;NS=2504;DP=19616;EAS_AF=0.375;AMR_AF=0.3718;AFR_AF=0.0688;EUR_AF=0.3748;SAS_AF=0.2802;AA=C|||;VT=SNP
8	973308	rs55695750	A	T	100	PASS	AC=1854;AF=0.370208;AN=5008;NS=2504;DP=20592;EAS_AF=0.4921;AMR_AF=0.5259;AFR_AF=0.1589;EUR_AF=0.3797;SAS_AF=0.41;AA=T|||;VT=SNP
8	973607	rs6559205	G	A	100	PASS	AC=1897;AF=0.378794;AN=5008;NS=2504;DP=17412;EAS_AF=0.502;AMR_AF=0.5317;AFR_AF=0.1717;EUR_AF=0.3857;SAS_AF=0.4162;AA=G|||;VT=SNP
8	974049	rs62488482	G	A	100	PASS	AC=1834;AF=0.366214;AN=5008;NS=2504;DP=14466;EAS_AF=0.4911;AMR_AF=0.5375;AFR_AF=0.1331;EUR_AF=0.3976;SAS_AF=0.3988;AA=G|||;VT=SNP
8	974472	rs10867028	G	A	100	PASS	AC=3609;AF=0.720647;AN=5008;NS=2504;DP=16600;EAS_AF=0.4742;AMR_AF=0.7997;AFR_AF=0.8389;EUR_AF=0.7485;SAS_AF=0.7301;AA=g|||;VT=SNP
8	975169	rs12546702	T	C	100	PASS	AC=2131;AF=0.425519;AN=5008;NS=2504;DP=17940;EAS_AF=0.504;AMR_AF=0.5014;AFR_AF=0.3434;EUR_AF=0.3966;SAS_AF=0.4315;AA=C|||;VT=SNP
8	975274	rs56358782	G	A	100	PASS	AC=1393;AF=0.278155;AN=5008;NS=2504;DP=15694;EAS_AF=0.381;AMR_AF=0.3746;AFR_AF=0.0582;EUR_AF=0.3777;SAS_AF=0.2986;AA=C|||;VT=SNP
8	975682	rs4377983	A	G	100	PASS	AC=1996;AF=0.398562;AN=5008;NS=2504;DP=16406;EAS_AF=0.502;AMR_AF=0.4971;AFR_AF=0.2428;EUR_AF=0.3976;SAS_AF=0.4335;AA=A|||;VT=SNP
8	976647	rs28657523	A	G	100	PASS	AC=337;AF=0.0672923;AN=5008;NS=2504;DP=17887;EAS_AF=0.0298;AMR_AF=0.0937;AFR_AF=0.0121;EUR_AF=0.1471;SAS_AF=0.0798;AA=A|||;VT=SNP
8	977316	rs7832535	A	G	100	PASS	AC=4117;AF=0.822085;AN=5008;NS=2504;DP=15024;EAS_AF=0.5853;AMR_AF=0.8343;AFR_AF=0.8941;EUR_AF=0.8857;SAS_AF=0.8947;AA=G|||;VT=SNP
8	978004	rs9693701	A	T	100	PASS	AC=4118;AF=0.822284;AN=5008;NS=2504;DP=11990;EAS_AF=0.5843;AMR_AF=0.8343;AFR_AF=0.8956;EUR_AF=0.8857;SAS_AF=0.8947;AA=N|||;VT=SNP
8	979414	rs75904052	G	A	100	PASS	AC=847;AF=0.169129;AN=5008;NS=2504;DP=19934;EAS_AF=0.2014;AMR_AF=0.2839;AFR_AF=0.0174;EUR_AF=0.2207;SAS_AF=0.2065;AA=G|||;VT=SNP
8	980552	rs35160647	A	G	100	PASS	AC=464;AF=0.0926518;AN=5008;NS=2504;DP=18747;EAS_AF=0.0198;AMR_AF=0.0922;AFR_AF=0.0189;EUR_AF=0.2048;SAS_AF=0.1524;AA=A|||;VT=SNP
8	980635	rs7460543	C	T	100	PASS	AC=1305;AF=0.260583;AN=5008;NS=2504;DP=17974;EAS_AF=0.1458;AMR_AF=0.2233;AFR_AF=0.3986;EUR_AF=0.2117;SAS_AF=0.2689;AA=T|||;VT=SNP
8	980730	rs6420235	A	G	100	PASS	AC=4127;AF=0.824081;AN=5008;NS=2504;DP=16727;EAS_AF=0.5863;AMR_AF=0.8372;AFR_AF=0.8979;EUR_AF=0.8867;SAS_AF=0.8957;AA=G|||;VT=SNP
8	980822	rs7460592	C	T	100	PASS	AC=1302;AF=0.259984;AN=5008;NS=2504;DP=14313;EAS_AF=0.1448;AMR_AF=0.2205;AFR_AF=0.4002;EUR_AF=0.2097;SAS_AF=0.2689;AA=T|||;VT=SNP
8	981100	rs34409604	C	T	100	PASS	AC=1134;AF=0.226438;AN=5008;NS=2504;DP=15307;EAS_AF=0.1448;AMR_AF=0.2147;AFR_AF=0.2753;EUR_AF=0.2107;SAS_AF=0.2689;AA=C|||;VT=SNP
8	981503	rs34632984	C	T	100	PASS	AC=515;AF=0.102835;AN=5008;NS=2504;DP=14459;EAS_AF=0.0198;AMR_AF=0.0937;AFR_AF=0.0605;EUR_AF=0.2018;SAS_AF=0.1503;AA=C|||;VT=SNP
8	981708	rs57163777	A	G	100	PASS	AC=966;AF=0.192891;AN=5008;NS=2504;DP=17046;EAS_AF=0.2054;AMR_AF=0.3026;AFR_AF=0.0227;EUR_AF=0.2614;SAS_AF=0.2618;AA=A|||;VT=SNP
8	981730	rs13269228	C	T	100	PASS	AC=1112;AF=0.222045;AN=5008;NS=2504;DP=17787;EAS_AF=0.1429;AMR_AF=0.2161;AFR_AF=0.2602;EUR_AF=0.2097;SAS_AF=0.2689;AA=T|||;VT=SNP
8	982867	rs2600502	T	A	100	PASS	AC=653;AF=0.130391;AN=5008;NS=2504;DP=21369;EAS_AF=0.1597;AMR_AF=0.1268;AFR_AF=0.1921;EUR_AF=0.0219;SAS_AF=0.1309;AA=T|||;VT=SNP
8	983458	rs75897460	G	A	100	PASS	AC=376;AF=0.0750799;AN=5008;NS=2504;DP=18074;EAS_AF=0.1468;AMR_AF=0.1037;AFR_AF=0.003;EUR_AF=0.0229;SAS_AF=0.1319;AA=G|||;VT=SNP
8	983664	rs35604780	T	C	100	PASS	AC=2127;AF=0.42472;AN=5008;NS=2504;DP=19291;EAS_AF=0.4504;AMR_AF=0.4481;AFR_AF=0.3986;EUR_AF=0.3897;SAS_AF=0.453;AA=T|||;VT=SNP
8	986264	rs4735968	A	G	100	PASS	AC=1401;AF=0.279752;AN=5008;NS=2504;DP=21669;EAS_AF=0.1597;AMR_AF=0.2233;AFR_AF=0.4213;EUR_AF=0.2356;SAS_AF=0.2975;AA=G|||;VT=SNP
8	986301	rs4735969	A	G	100	PASS	AC=1401;AF=0.279752;AN=5008;NS=2504;DP=21043;EAS_AF=0.1597;AMR_AF=0.2233;AFR_AF=0.4213;EUR_AF=0.2356;SAS_AF=0.2975;AA=G|||;VT=SNP
8	986371	rs34342001	G	C	100	PASS	AC=821;AF=0.163938;AN=5008;NS=2504;DP=18164;EAS_AF=0.0159;AMR_AF=0.1153;AFR_AF=0.2655;EUR_AF=0.2117;SAS_AF=0.1646;AA=C|||;VT=SNP
8	986489	rs80342880	C	T	100	PASS	AC=507;AF=0.101238;AN=5008;NS=2504;DP=17269;EAS_AF=0.0159;AMR_AF=0.098;AFR_AF=0.0393;EUR_AF=0.2097;SAS_AF=0.1636;AA=C|||;VT=SNP
8	986501	rs4735970	G	C	100	PASS	AC=1404;AF=0.280351;AN=5008;NS=2504;DP=17016;EAS_AF=0.1627;AMR_AF=0.2219;AFR_AF=0.4221;EUR_AF=0.2356;SAS_AF=0.2975;AA=C|||;VT=SNP
8	986644	rs59661592	A	G	100	PASS	AC=1402;AF=0.279952;AN=5008;NS=2504;DP=16279;EAS_AF=0.1597;AMR_AF=0.2233;AFR_AF=0.4221;EUR_AF=0.2356;SAS_AF=0.2975;AA=G|||;VT=SNP
8	986915	rs61069614	T	G	100	PASS	AC=1402;AF=0.279952;AN=5008;NS=2504;DP=18530;EAS_AF=0.1597;AMR_AF=0.2233;AFR_AF=0.4221;EUR_AF=0.2356;SAS_AF=0.2975;AA=G|||;VT=SNP
8	987366	rs34232089	C	T	100	PASS	AC=683;AF=0.136382;AN=5008;NS=2504;DP=18487;EAS_AF=0.0159;AMR_AF=0.1023;AFR_AF=0.1687;EUR_AF=0.2107;SAS_AF=0.1646;AA=c|||;VT=SNP
8	988643	rs12675432	A	G	100	PASS	AC=494;AF=0.0986422;AN=5008;NS=2504;DP=19939;EAS_AF=0.1438;AMR_AF=0.1052;AFR_AF=0.0968;EUR_AF=0.0239;SAS_AF=0.1268;AA=A|||;VT=SNP
8	988946	rs77401901	C	G	100	PASS	AC=369;AF=0.0736821;AN=5008;NS=2504;DP=19163;EAS_AF=0.1438;AMR_AF=0.1037;AFR_AF=0.003;EUR_AF=0.0239;SAS_AF=0.1268;AA=C|||;VT=SNP
8	989022	rs2600509	C	G	100	PASS	AC=1275;AF=0.254593;AN=5008;NS=2504;DP=21301;EAS_AF=0.2996;AMR_AF=0.3098;AFR_AF=0.0908;EUR_AF=0.3559;SAS_AF=0.2863;AA=C|||;VT=SNP
8	989034	rs77878899	G	A	100	PASS	AC=493;AF=0.0984425;AN=5008;NS=2504;DP=21305;EAS_AF=0.1438;AMR_AF=0.1052;AFR_AF=0.0961;EUR_AF=0.0239;SAS_AF=0.1268;AA=G|||;VT=SNP
8	990572	rs35944461	C	T	100	PASS	AC=473;AF=0.0944489;AN=5008;NS=2504;DP=14866;EAS_AF=0.0159;AMR_AF=0.0951;AFR_AF=0.0189;EUR_AF=0.2068;SAS_AF=0.1616;AA=C|||;VT=SNP
8	990700	rs80236883	G	A	100	PASS	AC=367;AF=0.0732827;AN=5008;NS=2504;DP=17766;EAS_AF=0.1438;AMR_AF=0.1023;AFR_AF=0.003;EUR_AF=0.0229;SAS_AF=0.1268;AA=G|||;VT=SNP
8	991290	rs34282191	G	A	100	PASS	AC=1310;AF=0.261581;AN=5008;NS=2504;DP=17451;EAS_AF=0.2996;AMR_AF=0.3156;AFR_AF=0.121;EUR_AF=0.3479;SAS_AF=0.2853;AA=G|||;VT=SNP
8	991574	rs77685336	T	C	100	PASS	AC=369;AF=0.0736821;AN=5008;NS=2504;DP=14239;EAS_AF=0.1448;AMR_AF=0.1037;AFR_AF=0.003;EUR_AF=0.0229;SAS_AF=0.1268;AA=T|||;VT=SNP
8	991773	rs34945792	T	A	100	PASS	AC=2813;AF=0.561701;AN=5008;NS=2504;DP=14653;EAS_AF=0.4613;AMR_AF=0.5533;AFR_AF=0.6127;EUR_AF=0.5835;SAS_AF=0.5798;AA=A|||;VT=SNP
8	992360	rs2701929	G	C	100	PASS	AC=579;AF=0.115615;AN=5008;NS=2504;DP=19376;EAS_AF=0.1448;AMR_AF=0.1196;AFR_AF=0.1536;EUR_AF=0.0229;SAS_AF=0.1268;AA=G|||;VT=SNP
8	992697	rs76752347	G	T	100	PASS	AC=578;AF=0.115415;AN=5008;NS=2504;DP=12562;EAS_AF=0.1438;AMR_AF=0.1196;AFR_AF=0.1536;EUR_AF=0.0229;SAS_AF=0.1268;AA=G|||;VT=SNP
8	994147	rs10095604	T	C	100	PASS	AC=849;AF=0.169529;AN=5008;NS=2504;DP=20322;EAS_AF=0.0149;AMR_AF=0.1095;AFR_AF=0.2882;EUR_AF=0.2127;SAS_AF=0.1667;AA=T|||;VT=SNP
8	994175	rs2600514	G	A	100	PASS	AC=1380;AF=0.275559;AN=5008;NS=2504;DP=21423;EAS_AF=0.2966;AMR_AF=0.3199;AFR_AF=0.1725;EUR_AF=0.3499;SAS_AF=0.2853;AA=G|||;VT=SNP
8	994201	rs10086548	C	A	100	PASS	AC=853;AF=0.170327;AN=5008;NS=2504;DP=22279;EAS_AF=0.0149;AMR_AF=0.111;AFR_AF=0.2905;EUR_AF=0.2127;SAS_AF=0.1667;AA=C|||;VT=SNP
8	994422	rs12681230	G	A	100	PASS	AC=1948;AF=0.388978;AN=5008;NS=2504;DP=19201;EAS_AF=0.4365;AMR_AF=0.4395;AFR_AF=0.323;EUR_AF=0.3718;SAS_AF=0.411;AA=G|||;VT=SNP
8	994454	rs12674604	C	T	100	PASS	AC=2800;AF=0.559105;AN=5008;NS=2504;DP=19235;EAS_AF=0.4514;AMR_AF=0.549;AFR_AF=0.6127;EUR_AF=0.5805;SAS_AF=0.5828;AA=T|||;VT=SNP
8	994472	rs12675914	T	A	100	PASS	AC=2801;AF=0.559305;AN=5008;NS=2504;DP=19728;EAS_AF=0.4514;AMR_AF=0.5504;AFR_AF=0.6135;EUR_AF=0.5845;SAS_AF=0.5777;AA=A|||;VT=SNP
8	994605	rs2701923	T	C	100	PASS	AC=1339;AF=0.267372;AN=5008;NS=2504;DP=21621;EAS_AF=0.2966;AMR_AF=0.3156;AFR_AF=0.143;EUR_AF=0.3499;SAS_AF=0.2863;AA=T|||;VT=SNP
8	994839	rs12675050	C	T	100	PASS	AC=600;AF=0.119808;AN=5008;NS=2504;DP=18944;EAS_AF=0.1409;AMR_AF=0.1124;AFR_AF=0.1762;EUR_AF=0.0239;SAS_AF=0.1258;AA=C|||;VT=SNP
8	995838	rs2701926	T	A	100	PASS	AC=996;AF=0.198882;AN=5008;NS=2504;DP=17584;EAS_AF=0.1478;AMR_AF=0.1412;AFR_AF=0.4478;EUR_AF=0.0268;SAS_AF=0.1329;AA=A|||;VT=SNP
8	995886	rs2701927	G	A	100	PASS	AC=1306;AF=0.260783;AN=5008;NS=2504;DP=15996;EAS_AF=0.3006;AMR_AF=0.3084;AFR_AF=0.121;EUR_AF=0.3489;SAS_AF=0.2843;AA=G|||;VT=SNP
8	996634	rs4735971	C	T	100	PASS	AC=4242;AF=0.847045;AN=5008;NS=2504;DP=19130;EAS_AF=0.5724;AMR_AF=0.8833;AFR_AF=0.8994;EUR_AF=0.9463;SAS_AF=0.9315;AA=T|||;VT=SNP
8	997250	rs73538169	G	T	100	PASS	AC=931;AF=0.185903;AN=5008;NS=2504;DP=15749;EAS_AF=0.1448;AMR_AF=0.1326;AFR_AF=0.4123;EUR_AF=0.0249;SAS_AF=0.1258;AA=T|||;VT=SNP
8	997862	rs2701931	C	A	100	PASS	AC=993;AF=0.198283;AN=5008;NS=2504;DP=18377;EAS_AF=0.1468;AMR_AF=0.1383;AFR_AF=0.4508;EUR_AF=0.0249;SAS_AF=0.1309;AA=A|||;VT=SNP
8	998400	rs12677735	A	G	100	PASS	AC=395;AF=0.0788738;AN=5008;NS=2504;DP=18343;EAS_AF=0.1577;AMR_AF=0.1037;AFR_AF=0.0038;EUR_AF=0.0219;SAS_AF=0.1401;AA=A|||;VT=SNP
8	998618	rs4735972	A	C	100	PASS	AC=2439;AF=0.487021;AN=5008;NS=2504;DP=20068;EAS_AF=0.4494;AMR_AF=0.4726;AFR_AF=0.612;EUR_AF=0.3966;SAS_AF=0.4601;AA=C|||;VT=SNP
8	999191	rs4735973	A	G	100	PASS	AC=605;AF=0.120807;AN=5008;NS=2504;DP=18652;EAS_AF=0.1478;AMR_AF=0.121;AFR_AF=0.1611;EUR_AF=0.0219;SAS_AF=0.1401;AA=A|||;VT=SNP
8	999359	rs7459467	C	T	100	PASS	AC=1330;AF=0.265575;AN=5008;NS=2504;DP=17287;EAS_AF=0.3016;AMR_AF=0.3156;AFR_AF=0.1415;EUR_AF=0.3489;SAS_AF=0.2751;AA=C|||;VT=SNP
8	999463	rs11778949	C	T	100	PASS	AC=459;AF=0.0916534;AN=5008;NS=2504;DP=8892;EAS_AF=0.0188;AMR_AF=0.1844;AFR_AF=0.0113;EUR_AF=0.1819;SAS_AF=0.1166;AA=C|||;VT=SNP
8	999862	rs28593383	G	A	100	PASS	AC=811;AF=0.161941;AN=5008;NS=2504;DP=26086;EAS_AF=0.0198;AMR_AF=0.1095;AFR_AF=0.2579;EUR_AF=0.2068;SAS_AF=0.1697;AA=a|||;VT=SNP
8	999935	rs2701914	C	T	100	PASS	AC=1338;AF=0.267173;AN=5008;NS=2504;DP=27692;EAS_AF=0.3016;AMR_AF=0.317;AFR_AF=0.146;EUR_AF=0.3499;SAS_AF=0.2751;AA=C|||;VT=SNP
8	999982	rs2701913	A	T	100	PASS	AC=1501;AF=0.29972;AN=5008;NS=2504;DP=27716;EAS_AF=0.3661;AMR_AF=0.3256;AFR_AF=0.211;EUR_AF=0.3499;SAS_AF=0.2812;AA=a|||;VT=SNP
8	1000168	rs2167506	G	A	100	PASS	AC=594;AF=0.11861;AN=5008;NS=2504;DP=23717;EAS_AF=0.1448;AMR_AF=0.1196;AFR_AF=0.1551;EUR_AF=0.0219;SAS_AF=0.1411;AA=G|||;VT=SNP
8	1000218	rs4735974	T	G	100	PASS	AC=2428;AF=0.484824;AN=5008;NS=2504;DP=22306;EAS_AF=0.5119;AMR_AF=0.4597;AFR_AF=0.6074;EUR_AF=0.3748;SAS_AF=0.4223;AA=G|||;VT=SNP
8	1000304	rs2123058	A	G	100	PASS	AC=1498;AF=0.299121;AN=5008;NS=2504;DP=23169;EAS_AF=0.3661;AMR_AF=0.3271;AFR_AF=0.208;EUR_AF=0.3499;SAS_AF=0.2812;AA=A|||;VT=SNP
8	1000453	rs2123059	G	A	100	PASS	AC=533;AF=0.10643;AN=5008;NS=2504;DP=21667;EAS_AF=0.1448;AMR_AF=0.1138;AFR_AF=0.1172;EUR_AF=0.0219;SAS_AF=0.1339;AA=G|||;VT=SNP
8	1000470	rs4735975	T	C	100	PASS	AC=2448;AF=0.488818;AN=5008;NS=2504;DP=21584;EAS_AF=0.5109;AMR_AF=0.464;AFR_AF=0.6157;EUR_AF=0.3748;SAS_AF=0.4294;AA=C|||;VT=SNP
8	1000708	rs2701912	G	A	100	PASS	AC=587;AF=0.117212;AN=5008;NS=2504;DP=18405;EAS_AF=0.1448;AMR_AF=0.1196;AFR_AF=0.1551;EUR_AF=0.0219;SAS_AF=0.1339;AA=G|||;VT=SNP
8	1000715	rs2701911	A	G	100	PASS	AC=594;AF=0.11861;AN=5008;NS=2504;DP=18306;EAS_AF=0.1448;AMR_AF=0.1196;AFR_AF=0.1551;EUR_AF=0.0219;SAS_AF=0.1411;AA=A|||;VT=SNP
8	1000744	rs4735976	T	A	100	PASS	AC=384;AF=0.0766773;AN=5008;NS=2504;DP=18290;EAS_AF=0.1448;AMR_AF=0.1037;AFR_AF=0.0038;EUR_AF=0.0229;SAS_AF=0.1411;AA=T|||;VT=SNP
8	1000858	rs12678495	C	G	100	PASS	AC=2434;AF=0.486022;AN=5008;NS=2504;DP=15555;EAS_AF=0.5129;AMR_AF=0.4597;AFR_AF=0.6112;EUR_AF=0.3748;SAS_AF=0.4223;AA=G|||;VT=SNP
8	1000863	rs35140449	G	A	100	PASS	AC=471;AF=0.0940495;AN=5008;NS=2504;DP=15337;EAS_AF=0.0159;AMR_AF=0.0965;AFR_AF=0.0189;EUR_AF=0.2038;SAS_AF=0.1616;AA=G|||;VT=SNP
8	1001246	rs2701910	G	T	100	PASS	AC=1398;AF=0.279153;AN=5008;NS=2504;DP=15363;EAS_AF=0.3651;AMR_AF=0.3156;AFR_AF=0.1392;EUR_AF=0.3499;SAS_AF=0.2812;AA=g|||;VT=SNP
8	1001944	rs4565481	C	T	100	PASS	AC=1327;AF=0.264976;AN=5008;NS=2504;DP=19953;EAS_AF=0.3651;AMR_AF=0.3112;AFR_AF=0.0893;EUR_AF=0.3479;SAS_AF=0.2812;AA=C|||;VT=SNP
8	1002796	rs75070630	A	G	100	PASS	AC=478;AF=0.0954473;AN=5008;NS=2504;DP=16796;EAS_AF=0.1478;AMR_AF=0.1009;AFR_AF=0.0779;EUR_AF=0.0219;SAS_AF=0.137;AA=A|||;VT=SNP
8	1003057	rs2701909	A	G	100	PASS	AC=2340;AF=0.467252;AN=5008;NS=2504;DP=19694;EAS_AF=0.5119;AMR_AF=0.4438;AFR_AF=0.5499;EUR_AF=0.3757;SAS_AF=0.4202;AA=G|||;VT=SNP
8	1003250	rs2701908	T	C	100	PASS	AC=2011;AF=0.401558;AN=5008;NS=2504;DP=19536;EAS_AF=0.5109;AMR_AF=0.4323;AFR_AF=0.3094;EUR_AF=0.3748;SAS_AF=0.4192;AA=T|||;VT=SNP
8	1003292	rs2701907	T	C	100	PASS	AC=2343;AF=0.467851;AN=5008;NS=2504;DP=19443;EAS_AF=0.5109;AMR_AF=0.4467;AFR_AF=0.5499;EUR_AF=0.3777;SAS_AF=0.4202;AA=C|||;VT=SNP
8	1003316	rs2701906	T	C	100	PASS	AC=2344;AF=0.468051;AN=5008;NS=2504;DP=20363;EAS_AF=0.5109;AMR_AF=0.4467;AFR_AF=0.5499;EUR_AF=0.3777;SAS_AF=0.4213;AA=C|||;VT=SNP
8	1003482	rs2701905	T	C	100	PASS	AC=2342;AF=0.467652;AN=5008;NS=2504;DP=19031;EAS_AF=0.5109;AMR_AF=0.4467;AFR_AF=0.5492;EUR_AF=0.3777;SAS_AF=0.4202;AA=C|||;VT=SNP
8	1003735	rs4735977	A	T	100	PASS	AC=480;AF=0.0958466;AN=5008;NS=2504;DP=18810;EAS_AF=0.1528;AMR_AF=0.1009;AFR_AF=0.0764;EUR_AF=0.0219;SAS_AF=0.136;AA=A|||;VT=SNP
8	1003960	rs75580839	T	C	100	PASS	AC=189;AF=0.0377396;AN=5008;NS=2504;DP=16571;EAS_AF=0.0823;AMR_AF=0.0231;AFR_AF=0.0038;EUR_AF=0.0527;SAS_AF=0.0327;AA=T|||;VT=SNP
8	1004029	rs2701903	C	T	100	PASS	AC=2308;AF=0.460863;AN=5008;NS=2504;DP=15455;EAS_AF=0.5089;AMR_AF=0.4438;AFR_AF=0.531;EUR_AF=0.3767;SAS_AF=0.4151;AA=T|||;VT=SNP
8	1005303	rs17667995	A	G	100	PASS	AC=153;AF=0.0305511;AN=5008;NS=2504;DP=19064;EAS_AF=0.0198;AMR_AF=0.0202;AFR_AF=0.0015;EUR_AF=0.0179;SAS_AF=0.1012;AA=A|||;VT=SNP
8	1006810	rs17814994	C	A	100	PASS	AC=521;AF=0.104034;AN=5008;NS=2504;DP=20053;EAS_AF=0.1478;AMR_AF=0.1009;AFR_AF=0.1104;EUR_AF=0.0229;SAS_AF=0.136;AA=C|||;VT=SNP
8	1006927	rs17740671	C	G	100	PASS	AC=135;AF=0.0269569;AN=5008;NS=2504;DP=19686;EAS_AF=0.0198;AMR_AF=0.0216;AFR_AF=0.0015;EUR_AF=0.0189;SAS_AF=0.0808;AA=C|||;VT=SNP
8	1007176	rs17668031	A	G	100	PASS	AC=1532;AF=0.305911;AN=5008;NS=2504;DP=19606;EAS_AF=0.3661;AMR_AF=0.317;AFR_AF=0.2436;EUR_AF=0.337;SAS_AF=0.2883;AA=A|||;VT=SNP
8	1007214	rs2600518	A	T	100	PASS	AC=2330;AF=0.465256;AN=5008;NS=2504;DP=18681;EAS_AF=0.5188;AMR_AF=0.4308;AFR_AF=0.5522;EUR_AF=0.3618;SAS_AF=0.4233;AA=a|||;VT=SNP
8	1007284	rs6994989	C	A	100	PASS	AC=2445;AF=0.488219;AN=5008;NS=2504;DP=18002;EAS_AF=0.5188;AMR_AF=0.4366;AFR_AF=0.6362;EUR_AF=0.3618;SAS_AF=0.4233;AA=A|||;VT=SNP
8	1008103	rs11779746	G	A	100	PASS	AC=462;AF=0.0922524;AN=5008;NS=2504;DP=14863;EAS_AF=0.0159;AMR_AF=0.1009;AFR_AF=0.0182;EUR_AF=0.2147;SAS_AF=0.1391;AA=G|||;VT=SNP
8	1008232	rs10503156	G	A	100	PASS	AC=472;AF=0.0942492;AN=5008;NS=2504;DP=13527;EAS_AF=0.0159;AMR_AF=0.1081;AFR_AF=0.0182;EUR_AF=0.2187;SAS_AF=0.1401;AA=G|||;VT=SNP
8	1008416	rs10503157	A	G	100	PASS	AC=389;AF=0.0776757;AN=5008;NS=2504;DP=17647;EAS_AF=0.1558;AMR_AF=0.0908;AFR_AF=0.0038;EUR_AF=0.0219;SAS_AF=0.1452;AA=A|||;VT=SNP
8	1008446	rs7011999	A	G	100	PASS	AC=1309;AF=0.261382;AN=5008;NS=2504;DP=17878;EAS_AF=0.3621;AMR_AF=0.3055;AFR_AF=0.0893;EUR_AF=0.336;SAS_AF=0.2822;AA=A|||;VT=SNP
8	1008977	rs17065640	C	G	100	PASS	AC=793;AF=0.158347;AN=5008;NS=2504;DP=20249;EAS_AF=0.1548;AMR_AF=0.1009;AFR_AF=0.3086;EUR_AF=0.0249;SAS_AF=0.137;AA=c|||;VT=SNP
8	1009093	rs11996703	T	C	100	PASS	AC=2458;AF=0.490815;AN=5008;NS=2504;DP=18281;EAS_AF=0.5198;AMR_AF=0.4409;AFR_AF=0.6415;EUR_AF=0.3628;SAS_AF=0.4243;AA=C|||;VT=SNP
8	1009313	rs2123060	T	C	100	PASS	AC=2465;AF=0.492212;AN=5008;NS=2504;DP=17514;EAS_AF=0.5188;AMR_AF=0.4424;AFR_AF=0.6467;EUR_AF=0.3628;SAS_AF=0.4243;AA=C|||;VT=SNP
8	1010015	rs13272630	T	C	100	PASS	AC=2970;AF=0.593051;AN=5008;NS=2504;DP=18336;EAS_AF=0.5357;AMR_AF=0.5548;AFR_AF=0.6762;EUR_AF=0.5924;SAS_AF=0.5675;AA=C|||;VT=SNP
8	1010492	rs66739903	C	A	100	PASS	AC=2121;AF=0.423522;AN=5008;NS=2504;DP=18244;EAS_AF=0.5139;AMR_AF=0.4294;AFR_AF=0.4017;EUR_AF=0.3598;SAS_AF=0.4213;AA=A|||;VT=SNP
8	1010613	rs35389636	G	T	100	PASS	AC=1387;AF=0.276957;AN=5008;NS=2504;DP=22092;EAS_AF=0.3651;AMR_AF=0.3141;AFR_AF=0.1445;EUR_AF=0.335;SAS_AF=0.2791;AA=G|||;VT=SNP
8	1010894	rs1562925	A	G	100	PASS	AC=1399;AF=0.279353;AN=5008;NS=2504;DP=20568;EAS_AF=0.3671;AMR_AF=0.3141;AFR_AF=0.1445;EUR_AF=0.336;SAS_AF=0.2883;AA=A|||;VT=SNP
8	1011962	rs62488537	A	C	100	PASS	AC=1313;AF=0.262181;AN=5008;NS=2504;DP=18563;EAS_AF=0.3819;AMR_AF=0.3026;AFR_AF=0.0862;EUR_AF=0.331;SAS_AF=0.2771;AA=A|||;VT=SNP
8	1012890	rs9650539	C	T	100	PASS	AC=487;AF=0.0972444;AN=5008;NS=2504;DP=19529;EAS_AF=0.0198;AMR_AF=0.2017;AFR_AF=0.0166;EUR_AF=0.1859;SAS_AF=0.1207;AA=C|||;VT=SNP
8	1013759	rs11778096	G	C	100	PASS	AC=467;AF=0.0932508;AN=5008;NS=2504;DP=20303;EAS_AF=0.0169;AMR_AF=0.1081;AFR_AF=0.0182;EUR_AF=0.2217;SAS_AF=0.1309;AA=G|||;VT=SNP
8	1014177	rs17740775	C	T	100	PASS	AC=689;AF=0.13758;AN=5008;NS=2504;DP=19076;EAS_AF=0.0248;AMR_AF=0.111;AFR_AF=0.1362;EUR_AF=0.164;SAS_AF=0.2474;AA=C|||;VT=SNP
8	1014327	rs17740799	T	C	100	PASS	AC=1382;AF=0.275958;AN=5008;NS=2504;DP=18936;EAS_AF=0.3651;AMR_AF=0.3127;AFR_AF=0.1354;EUR_AF=0.338;SAS_AF=0.2843;AA=t|||;VT=SNP
8	1014566	rs17668154	C	A	100	PASS	AC=1337;AF=0.266973;AN=5008;NS=2504;DP=18782;EAS_AF=0.0437;AMR_AF=0.3242;AFR_AF=0.2663;EUR_AF=0.3559;SAS_AF=0.3661;AA=C|||;VT=SNP
8	1014668	rs17668166	G	T	100	PASS	AC=1343;AF=0.268171;AN=5008;NS=2504;DP=18057;EAS_AF=0.0437;AMR_AF=0.3256;AFR_AF=0.2685;EUR_AF=0.3579;SAS_AF=0.3661;AA=G|||;VT=SNP
8	1016011	rs6983981	A	C	100	PASS	AC=1384;AF=0.276358;AN=5008;NS=2504;DP=19356;EAS_AF=0.3631;AMR_AF=0.3184;AFR_AF=0.1369;EUR_AF=0.335;SAS_AF=0.2853;AA=A|||;VT=SNP
8	1016383	rs7000148	G	C	100	PASS	AC=2228;AF=0.444888;AN=5008;NS=2504;DP=23186;EAS_AF=0.4762;AMR_AF=0.4092;AFR_AF=0.5174;EUR_AF=0.3608;SAS_AF=0.4264;AA=-|||;VT=SNP
8	1016903	rs2600487	C	T	100	PASS	AC=1692;AF=0.337859;AN=5008;NS=2504;DP=18466;EAS_AF=0.4712;AMR_AF=0.3689;AFR_AF=0.1399;EUR_AF=0.3579;SAS_AF=0.4254;AA=C|||;VT=SNP
8	1017816	rs2701901	G	C	100	PASS	AC=1382;AF=0.275958;AN=5008;NS=2504;DP=14547;EAS_AF=0.3631;AMR_AF=0.3184;AFR_AF=0.1354;EUR_AF=0.337;SAS_AF=0.2832;AA=G|||;VT=SNP
8	1017849	rs12677463	A	G	100	PASS	AC=379;AF=0.0756789;AN=5008;NS=2504;DP=15031;EAS_AF=0.1389;AMR_AF=0.0865;AFR_AF=0.0038;EUR_AF=0.0229;SAS_AF=0.1544;AA=A|||;VT=SNP
8	1018116	rs6559207	G	C	100	PASS	AC=1375;AF=0.274561;AN=5008;NS=2504;DP=20698;EAS_AF=0.0456;AMR_AF=0.33;AFR_AF=0.2685;EUR_AF=0.3837;SAS_AF=0.3671;AA=G|||;VT=SNP
8	1018332	rs4735980	T	C	100	PASS	AC=2502;AF=0.499601;AN=5008;NS=2504;DP=21896;EAS_AF=0.496;AMR_AF=0.4856;AFR_AF=0.6203;EUR_AF=0.4185;SAS_AF=0.4335;AA=C|||;VT=SNP
8	1018437	rs4735981	A	C	100	PASS	AC=2466;AF=0.492412;AN=5008;NS=2504;DP=20052;EAS_AF=0.498;AMR_AF=0.4755;AFR_AF=0.6188;EUR_AF=0.3857;SAS_AF=0.4376;AA=C|||;VT=SNP
8	1018833	rs6559208	A	G	100	PASS	AC=2059;AF=0.411142;AN=5008;NS=2504;DP=17182;EAS_AF=0.3651;AMR_AF=0.3674;AFR_AF=0.615;EUR_AF=0.341;SAS_AF=0.2863;AA=G|||;VT=SNP
8	1018943	rs34510005	T	C	100	PASS	AC=1886;AF=0.376597;AN=5008;NS=2504;DP=15761;EAS_AF=0.499;AMR_AF=0.4193;AFR_AF=0.2337;EUR_AF=0.3618;SAS_AF=0.4284;AA=T|||;VT=SNP
8	1019581	rs2701899	G	A	100	PASS	AC=1717;AF=0.342851;AN=5008;NS=2504;DP=18598;EAS_AF=0.4841;AMR_AF=0.4035;AFR_AF=0.1384;EUR_AF=0.3509;SAS_AF=0.4223;AA=G|||;VT=SNP
8	1020249	rs7015529	A	G	100	PASS	AC=2323;AF=0.463858;AN=5008;NS=2504;DP=17404;EAS_AF=0.4514;AMR_AF=0.4308;AFR_AF=0.6029;EUR_AF=0.3569;SAS_AF=0.4223;AA=G|||;VT=SNP
8	1020522	rs6559210	C	T	100	PASS	AC=2805;AF=0.560104;AN=5008;NS=2504;DP=21679;EAS_AF=0.504;AMR_AF=0.5418;AFR_AF=0.6286;EUR_AF=0.5507;SAS_AF=0.5481;AA=T|||;VT=SNP
8	1020625	rs10103695	C	T	100	PASS	AC=403;AF=0.0804712;AN=5008;NS=2504;DP=20041;EAS_AF=0.0149;AMR_AF=0.0836;AFR_AF=0.0257;EUR_AF=0.174;SAS_AF=0.1237;AA=C|||;VT=SNP
8	1020744	rs10102931	G	A	100	PASS	AC=403;AF=0.0804712;AN=5008;NS=2504;DP=19640;EAS_AF=0.0149;AMR_AF=0.0836;AFR_AF=0.0257;EUR_AF=0.174;SAS_AF=0.1237;AA=G|||;VT=SNP
8	1020812	rs2701898	G	A	100	PASS	AC=1766;AF=0.352636;AN=5008;NS=2504;DP=18964;EAS_AF=0.496;AMR_AF=0.4107;AFR_AF=0.1483;EUR_AF=0.3688;SAS_AF=0.4233;AA=G|||;VT=SNP
8	1020991	rs7814070	A	G	100	PASS	AC=2439;AF=0.487021;AN=5008;NS=2504;DP=17640;EAS_AF=0.4891;AMR_AF=0.4726;AFR_AF=0.6218;EUR_AF=0.3767;SAS_AF=0.4264;AA=G|||;VT=SNP
8	1021027	rs17815066	G	A	100	PASS	AC=345;AF=0.0688898;AN=5008;NS=2504;DP=16346;EAS_AF=0.126;AMR_AF=0.0865;AFR_AF=0.0038;EUR_AF=0.0189;SAS_AF=0.137;AA=G|||;VT=SNP
8	1021103	rs7814231	A	G	100	PASS	AC=2439;AF=0.487021;AN=5008;NS=2504;DP=15220;EAS_AF=0.4911;AMR_AF=0.464;AFR_AF=0.6248;EUR_AF=0.3767;SAS_AF=0.4264;AA=g|||;VT=SNP
8	1021250	rs7818865	T	C	100	PASS	AC=4225;AF=0.84365;AN=5008;NS=2504;DP=20540;EAS_AF=0.5526;AMR_AF=0.889;AFR_AF=0.9077;EUR_AF=0.9384;SAS_AF=0.9274;AA=C|||;VT=SNP
8	1021266	rs2600488	A	C	100	PASS	AC=1729;AF=0.345248;AN=5008;NS=2504;DP=19952;EAS_AF=0.3671;AMR_AF=0.3948;AFR_AF=0.3298;EUR_AF=0.3638;SAS_AF=0.2894;AA=A|||;VT=SNP
8	1021814	rs935819	T	C	100	PASS	AC=1699;AF=0.339257;AN=5008;NS=2504;DP=20111;EAS_AF=0.3661;AMR_AF=0.3617;AFR_AF=0.3283;EUR_AF=0.3598;SAS_AF=0.2894;AA=T|||;VT=SNP
8	1021986	rs1562921	G	T	100	PASS	AC=1411;AF=0.281749;AN=5008;NS=2504;DP=18459;EAS_AF=0.3611;AMR_AF=0.33;AFR_AF=0.1354;EUR_AF=0.3559;SAS_AF=0.2873;AA=G|||;VT=SNP
8	1022168	rs935820	A	G	100	PASS	AC=1946;AF=0.388578;AN=5008;NS=2504;DP=17689;EAS_AF=0.3631;AMR_AF=0.3732;AFR_AF=0.5129;EUR_AF=0.3579;SAS_AF=0.2894;AA=A|||;VT=SNP
8	1022287	rs2004701	A	G	100	PASS	AC=2411;AF=0.48143;AN=5008;NS=2504;DP=19347;EAS_AF=0.501;AMR_AF=0.4582;AFR_AF=0.5953;EUR_AF=0.3797;SAS_AF=0.4284;AA=G|||;VT=SNP
8	1022350	rs12679850	A	G	100	PASS	AC=362;AF=0.0722843;AN=5008;NS=2504;DP=19777;EAS_AF=0.1379;AMR_AF=0.0865;AFR_AF=0.003;EUR_AF=0.0219;SAS_AF=0.1401;AA=A|||;VT=SNP
8	1022377	rs1078321	G	A	100	PASS	AC=2825;AF=0.564097;AN=5008;NS=2504;DP=19945;EAS_AF=0.5159;AMR_AF=0.5504;AFR_AF=0.6241;EUR_AF=0.5537;SAS_AF=0.5532;AA=A|||;VT=SNP
8	1022455	rs935821	G	A	100	PASS	AC=1773;AF=0.354034;AN=5008;NS=2504;DP=18331;EAS_AF=0.499;AMR_AF=0.4164;AFR_AF=0.1384;EUR_AF=0.3777;SAS_AF=0.4274;AA=G|||;VT=SNP
8	1022799	rs10090803	C	T	100	PASS	AC=411;AF=0.0820687;AN=5008;NS=2504;DP=16619;EAS_AF=0.0149;AMR_AF=0.085;AFR_AF=0.0257;EUR_AF=0.1789;SAS_AF=0.1258;AA=C|||;VT=SNP
8	1024476	rs9314422	C	A	100	PASS	AC=446;AF=0.0890575;AN=5008;NS=2504;DP=21174;EAS_AF=0.0327;AMR_AF=0.0879;AFR_AF=0.0174;EUR_AF=0.1869;SAS_AF=0.1442;AA=C|||;VT=SNP
8	1024970	rs2600493	A	G	100	PASS	AC=2098;AF=0.41893;AN=5008;NS=2504;DP=18505;EAS_AF=0.496;AMR_AF=0.4395;AFR_AF=0.3752;EUR_AF=0.3787;SAS_AF=0.4254;AA=G|||;VT=SNP
8	1025254	rs79431687	C	A	100	PASS	AC=337;AF=0.0672923;AN=5008;NS=2504;DP=19412;EAS_AF=0.128;AMR_AF=0.0865;AFR_AF=0.0038;EUR_AF=0.0189;SAS_AF=0.1268;AA=C|||;VT=SNP
8	1025517	rs2600494	C	T	100	PASS	AC=1413;AF=0.282149;AN=5008;NS=2504;DP=19894;EAS_AF=0.3591;AMR_AF=0.3372;AFR_AF=0.1354;EUR_AF=0.3579;SAS_AF=0.2843;AA=C|||;VT=SNP
8	1026110	rs12679046	A	C	100	PASS	AC=485;AF=0.096845;AN=5008;NS=2504;DP=17475;EAS_AF=0.0327;AMR_AF=0.0893;AFR_AF=0.028;EUR_AF=0.1918;SAS_AF=0.1636;AA=A|||;VT=SNP
8	1026220	rs2600497	A	G	100	PASS	AC=1740;AF=0.347444;AN=5008;NS=2504;DP=16244;EAS_AF=0.3641;AMR_AF=0.3429;AFR_AF=0.3941;EUR_AF=0.3439;SAS_AF=0.274;AA=A|||;VT=SNP
8	1026376	rs2701951	C	T	100	PASS	AC=467;AF=0.0932508;AN=5008;NS=2504;DP=19122;EAS_AF=0.128;AMR_AF=0.098;AFR_AF=0.0923;EUR_AF=0.0199;SAS_AF=0.1309;AA=C|||;VT=SNP
8	1026520	rs2600498	A	G	100	PASS	AC=1734;AF=0.346246;AN=5008;NS=2504;DP=17079;EAS_AF=0.3601;AMR_AF=0.3429;AFR_AF=0.3911;EUR_AF=0.3439;SAS_AF=0.2761;AA=G|||;VT=SNP
8	1026619	rs2600499	C	T	100	PASS	AC=1379;AF=0.275359;AN=5008;NS=2504;DP=17414;EAS_AF=0.3601;AMR_AF=0.3242;AFR_AF=0.1339;EUR_AF=0.3429;SAS_AF=0.2751;AA=C|||;VT=SNP
8	1026697	rs12544713	C	T	100	PASS	AC=1736;AF=0.346645;AN=5008;NS=2504;DP=16671;EAS_AF=0.3601;AMR_AF=0.3429;AFR_AF=0.3918;EUR_AF=0.3449;SAS_AF=0.2761;AA=C|||;VT=SNP
8	1026982	rs56885386	C	T	100	PASS	AC=340;AF=0.0678914;AN=5008;NS=2504;DP=9166;EAS_AF=0.128;AMR_AF=0.0865;AFR_AF=0.003;EUR_AF=0.0189;SAS_AF=0.1309;AA=C|||;VT=SNP
8	1026990	rs2701933	C	G	100	PASS	AC=1730;AF=0.345447;AN=5008;NS=2504;DP=10003;EAS_AF=0.3601;AMR_AF=0.3429;AFR_AF=0.3888;EUR_AF=0.3429;SAS_AF=0.2761;AA=C|||;VT=SNP
8	1027320	rs11783410	T	C	100	PASS	AC=2665;AF=0.532149;AN=5008;NS=2504;DP=17737;EAS_AF=0.5208;AMR_AF=0.5389;AFR_AF=0.4864;EUR_AF=0.5626;SAS_AF=0.5695;AA=C|||;VT=SNP
8	1027602	rs35220148	G	A	100	PASS	AC=2386;AF=0.476438;AN=5008;NS=2504;DP=21019;EAS_AF=0.496;AMR_AF=0.4524;AFR_AF=0.612;EUR_AF=0.3648;SAS_AF=0.4049;AA=A|||;VT=SNP
8	1027772	rs75414465	C	G	100	PASS	AC=339;AF=0.0676917;AN=5008;NS=2504;DP=19690;EAS_AF=0.129;AMR_AF=0.0865;AFR_AF=0.0038;EUR_AF=0.0189;SAS_AF=0.1278;AA=C|||;VT=SNP
8	1027787	rs7817698	T	C	100	PASS	AC=4404;AF=0.879393;AN=5008;NS=2504;DP=19368;EAS_AF=0.5813;AMR_AF=0.8977;AFR_AF=0.9985;EUR_AF=0.9563;SAS_AF=0.9335;AA=C|||;VT=SNP
8	1027964	rs11784252	T	C	100	PASS	AC=1875;AF=0.374401;AN=5008;NS=2504;DP=17114;EAS_AF=0.3601;AMR_AF=0.3674;AFR_AF=0.4834;EUR_AF=0.3469;SAS_AF=0.2751;AA=t|||;VT=SNP
8	1028227	rs2123054	C	G	100	PASS	AC=1369;AF=0.273363;AN=5008;NS=2504;DP=18279;EAS_AF=0.3611;AMR_AF=0.3199;AFR_AF=0.1316;EUR_AF=0.34;SAS_AF=0.273;AA=C|||;VT=SNP
8	1028618	rs2701935	T	A	100	PASS	AC=1372;AF=0.273962;AN=5008;NS=2504;DP=20023;EAS_AF=0.3581;AMR_AF=0.3213;AFR_AF=0.1331;EUR_AF=0.3419;SAS_AF=0.274;AA=T|||;VT=SNP
8	1029004	rs79282919	A	G	100	PASS	AC=356;AF=0.0710863;AN=5008;NS=2504;DP=19189;EAS_AF=0.1389;AMR_AF=0.0865;AFR_AF=0.003;EUR_AF=0.0219;SAS_AF=0.1329;AA=A|||;VT=SNP
8	1029031	rs2600500	G	C	100	PASS	AC=1378;AF=0.27516;AN=5008;NS=2504;DP=19706;EAS_AF=0.3641;AMR_AF=0.3213;AFR_AF=0.1331;EUR_AF=0.3419;SAS_AF=0.274;AA=G|||;VT=SNP
8	1029036	rs79738374	C	T	100	PASS	AC=343;AF=0.0684904;AN=5008;NS=2504;DP=19780;EAS_AF=0.131;AMR_AF=0.0865;AFR_AF=0.003;EUR_AF=0.0189;SAS_AF=0.1309;AA=C|||;VT=SNP
8	1029090	rs7822955	T	C	100	PASS	AC=2364;AF=0.472045;AN=5008;NS=2504;DP=18821;EAS_AF=0.5198;AMR_AF=0.4496;AFR_AF=0.5734;EUR_AF=0.3668;SAS_AF=0.41;AA=C|||;VT=SNP
8	1029468	rs79923068	T	C	100	PASS	AC=371;AF=0.0740815;AN=5008;NS=2504;DP=18815;EAS_AF=0.1389;AMR_AF=0.0879;AFR_AF=0.0136;EUR_AF=0.0219;SAS_AF=0.1329;AA=T|||;VT=SNP
8	1029500	rs2123055	T	G	100	PASS	AC=1551;AF=0.309704;AN=5008;NS=2504;DP=19112;EAS_AF=0.3631;AMR_AF=0.3329;AFR_AF=0.2595;EUR_AF=0.3419;SAS_AF=0.273;AA=T|||;VT=SNP
8	1030133	rs12675046	G	A	100	PASS	AC=357;AF=0.0712859;AN=5008;NS=2504;DP=17895;EAS_AF=0.1379;AMR_AF=0.0865;AFR_AF=0.003;EUR_AF=0.0219;SAS_AF=0.135;AA=G|||;VT=SNP
8	1030187	rs12549337	A	G	100	PASS	AC=1563;AF=0.312101;AN=5008;NS=2504;DP=16370;EAS_AF=0.3641;AMR_AF=0.3357;AFR_AF=0.2625;EUR_AF=0.3459;SAS_AF=0.274;AA=A|||;VT=SNP
8	1030923	rs6559213	A	G	100	PASS	AC=1572;AF=0.313898;AN=5008;NS=2504;DP=16824;EAS_AF=0.3651;AMR_AF=0.3386;AFR_AF=0.2678;EUR_AF=0.3449;SAS_AF=0.274;AA=A|||;VT=SNP
8	1031535	rs4735982	A	G	100	PASS	AC=376;AF=0.0750799;AN=5008;NS=2504;DP=15381;EAS_AF=0.1359;AMR_AF=0.0865;AFR_AF=0.003;EUR_AF=0.0219;SAS_AF=0.1564;AA=A|||;VT=SNP
8	1032037	rs10098710	C	G	100	PASS	AC=636;AF=0.126997;AN=5008;NS=2504;DP=18202;EAS_AF=0.0258;AMR_AF=0.1066;AFR_AF=0.1354;EUR_AF=0.2157;SAS_AF=0.1431;AA=C|||;VT=SNP
8	1032218	rs727571	A	G	100	PASS	AC=2202;AF=0.439696;AN=5008;NS=2504;DP=4767;EAS_AF=0.5258;AMR_AF=0.4553;AFR_AF=0.4236;EUR_AF=0.3698;SAS_AF=0.4335;AA=A|||;VT=SNP
8	1032472	rs727570	T	C	100	PASS	AC=2138;AF=0.426917;AN=5008;NS=2504;DP=16079;EAS_AF=0.0933;AMR_AF=0.4481;AFR_AF=0.4796;EUR_AF=0.5974;SAS_AF=0.5092;AA=T|||;VT=SNP
8	1032572	rs6559214	T	C	100	PASS	AC=4243;AF=0.847244;AN=5008;NS=2504;DP=15610;EAS_AF=0.5893;AMR_AF=0.8934;AFR_AF=0.8714;EUR_AF=0.9553;SAS_AF=0.9366;AA=C|||;VT=SNP
8	1033366	rs2123056	G	C	100	PASS	AC=1420;AF=0.283546;AN=5008;NS=2504;DP=16688;EAS_AF=0.3591;AMR_AF=0.3343;AFR_AF=0.1641;EUR_AF=0.34;SAS_AF=0.273;AA=G|||;VT=SNP
8	1033625	rs2336695	A	G	100	PASS	AC=2656;AF=0.530351;AN=5008;NS=2504;DP=16792;EAS_AF=0.5496;AMR_AF=0.5447;AFR_AF=0.4365;EUR_AF=0.5736;SAS_AF=0.5828;AA=G|||;VT=SNP
8	1033802	rs2336696	T	C	100	PASS	AC=2027;AF=0.404752;AN=5008;NS=2504;DP=15361;EAS_AF=0.5238;AMR_AF=0.438;AFR_AF=0.3026;EUR_AF=0.3658;SAS_AF=0.4366;AA=T|||;VT=SNP
8	1033877	rs2167505	A	C	100	PASS	AC=2025;AF=0.404353;AN=5008;NS=2504;DP=16165;EAS_AF=0.5238;AMR_AF=0.438;AFR_AF=0.3026;EUR_AF=0.3638;SAS_AF=0.4366;AA=C|||;VT=SNP
8	1034086	rs56884137	A	G	100	PASS	AC=419;AF=0.0836661;AN=5008;NS=2504;DP=13442;EAS_AF=0.1597;AMR_AF=0.0879;AFR_AF=0.0136;EUR_AF=0.0219;SAS_AF=0.1605;AA=A|||;VT=SNP
8	1034497	rs6982844	C	T	100	PASS	AC=1585;AF=0.316494;AN=5008;NS=2504;DP=18921;EAS_AF=0.0546;AMR_AF=0.3458;AFR_AF=0.4213;EUR_AF=0.3777;SAS_AF=0.3609;AA=C|||;VT=SNP
8	1034525	rs2701944	T	A	100	PASS	AC=1387;AF=0.276957;AN=5008;NS=2504;DP=18915;EAS_AF=0.3611;AMR_AF=0.3343;AFR_AF=0.1354;EUR_AF=0.3429;SAS_AF=0.273;AA=T|||;VT=SNP
8	1035058	rs79367487	G	A	100	PASS	AC=419;AF=0.0836661;AN=5008;NS=2504;DP=20784;EAS_AF=0.0238;AMR_AF=0.0865;AFR_AF=0.0174;EUR_AF=0.1859;SAS_AF=0.1278;AA=G|||;VT=SNP
8	1035077	rs11136346	C	T	100	PASS	AC=4072;AF=0.813099;AN=5008;NS=2504;DP=20952;EAS_AF=0.5804;AMR_AF=0.8775;AFR_AF=0.7602;EUR_AF=0.9553;SAS_AF=0.9325;AA=T|||;VT=SNP
8	1035152	rs12681288	A	G	100	PASS	AC=2015;AF=0.402356;AN=5008;NS=2504;DP=20926;EAS_AF=0.506;AMR_AF=0.4452;AFR_AF=0.3056;EUR_AF=0.3658;SAS_AF=0.4335;AA=G|||;VT=SNP
8	1035379	rs12674929	G	A	100	PASS	AC=382;AF=0.076278;AN=5008;NS=2504;DP=18570;EAS_AF=0.1419;AMR_AF=0.085;AFR_AF=0.003;EUR_AF=0.0219;SAS_AF=0.1575;AA=G|||;VT=SNP
8	1035439	rs35134698	A	G	100	PASS	AC=1555;AF=0.310503;AN=5008;NS=2504;DP=18950;EAS_AF=0.3611;AMR_AF=0.3458;AFR_AF=0.2557;EUR_AF=0.3439;SAS_AF=0.273;AA=G|||;VT=SNP
8	1035601	rs12547181	C	T	100	PASS	AC=1555;AF=0.310503;AN=5008;NS=2504;DP=19050;EAS_AF=0.3621;AMR_AF=0.3458;AFR_AF=0.2549;EUR_AF=0.3439;SAS_AF=0.273;AA=C|||;VT=SNP
8	1035729	rs6988649	C	T	100	PASS	AC=627;AF=0.1252;AN=5008;NS=2504;DP=18354;EAS_AF=0.0228;AMR_AF=0.1023;AFR_AF=0.1649;EUR_AF=0.1889;SAS_AF=0.1278;AA=C|||;VT=SNP
8	1036698	rs78098652	A	C	100	PASS	AC=479;AF=0.095647;AN=5008;NS=2504;DP=19292;EAS_AF=0.0248;AMR_AF=0.0937;AFR_AF=0.0416;EUR_AF=0.1998;SAS_AF=0.136;AA=A|||;VT=SNP
8	1036830	rs79967805	C	G	100	PASS	AC=360;AF=0.071885;AN=5008;NS=2504;DP=18822;EAS_AF=0.1369;AMR_AF=0.0533;AFR_AF=0.003;EUR_AF=0.0229;SAS_AF=0.1616;AA=C|||;VT=SNP
8	1037264	rs4735837	C	T	100	PASS	AC=2470;AF=0.493211;AN=5008;NS=2504;DP=21008;EAS_AF=0.372;AMR_AF=0.4164;AFR_AF=0.7277;EUR_AF=0.3718;SAS_AF=0.4806;AA=T|||;VT=SNP
8	1037929	rs73180697	G	A	100	PASS	AC=440;AF=0.0878594;AN=5008;NS=2504;DP=20147;EAS_AF=0.0942;AMR_AF=0.0576;AFR_AF=0.1301;EUR_AF=0.0765;SAS_AF=0.0573;AA=g|||;VT=SNP
8	1037973	rs2701897	C	G	100	PASS	AC=1695;AF=0.338458;AN=5008;NS=2504;DP=20320;EAS_AF=0.1944;AMR_AF=0.4107;AFR_AF=0.2912;EUR_AF=0.4543;SAS_AF=0.3804;AA=c|||;VT=SNP
8	1039162	rs150335654	G	A	100	PASS	AC=549;AF=0.109625;AN=5008;NS=2504;DP=18141;EAS_AF=0.1786;AMR_AF=0.0605;AFR_AF=0.1407;EUR_AF=0.0775;SAS_AF=0.0644;AA=g|||;VT=SNP
8	1039289	rs17668341	A	G	100	PASS	AC=542;AF=0.108227;AN=5008;NS=2504;DP=23023;EAS_AF=0.1786;AMR_AF=0.0605;AFR_AF=0.1339;EUR_AF=0.0775;SAS_AF=0.0665;AA=a|||;VT=SNP
8	1039740	rs13268693	G	A	100	PASS	AC=1048;AF=0.209265;AN=5008;NS=2504;DP=21344;EAS_AF=0.1478;AMR_AF=0.2536;AFR_AF=0.1959;EUR_AF=0.2694;SAS_AF=0.1973;AA=G|||;VT=SNP
8	1039845	rs61425445	G	C	100	PASS	AC=1411;AF=0.281749;AN=5008;NS=2504;DP=19516;EAS_AF=0.12;AMR_AF=0.4063;AFR_AF=0.1952;EUR_AF=0.4145;SAS_AF=0.3405;AA=G|||;VT=SNP
8	1040250	rs36026731	C	T	100	PASS	AC=1199;AF=0.239417;AN=5008;NS=2504;DP=19177;EAS_AF=0.1528;AMR_AF=0.268;AFR_AF=0.2897;EUR_AF=0.2744;SAS_AF=0.2045;AA=c|||;VT=SNP
8	1040290	rs2701928	C	T	100	PASS	AC=1644;AF=0.328275;AN=5008;NS=2504;DP=18764;EAS_AF=0.1379;AMR_AF=0.4193;AFR_AF=0.295;EUR_AF=0.4652;SAS_AF=0.364;AA=c|||;VT=SNP
8	1040465	rs60001173	C	A	100	PASS	AC=821;AF=0.163938;AN=5008;NS=2504;DP=19191;EAS_AF=0.3036;AMR_AF=0.1124;AFR_AF=0.0991;EUR_AF=0.159;SAS_AF=0.1493;AA=C|||;VT=SNP
8	1040770	rs2600505	G	A	100	PASS	AC=4412;AF=0.88099;AN=5008;NS=2504;DP=17013;EAS_AF=0.7956;AMR_AF=0.889;AFR_AF=0.9418;EUR_AF=0.9722;SAS_AF=0.7873;AA=A|||;VT=SNP
8	1040943	rs2123057	A	T	100	PASS	AC=2519;AF=0.502995;AN=5008;NS=2504;DP=17692;EAS_AF=0.4633;AMR_AF=0.5504;AFR_AF=0.4054;EUR_AF=0.6213;SAS_AF=0.5204;AA=A|||;VT=SNP
8	1041030	rs56225188	G	T	100	PASS	AC=871;AF=0.173922;AN=5008;NS=2504;DP=16795;EAS_AF=0.1806;AMR_AF=0.219;AFR_AF=0.2118;EUR_AF=0.1531;SAS_AF=0.1053;AA=T|||;VT=SNP
8	1041385	rs55738006	C	T	100	PASS	AC=765;AF=0.152756;AN=5008;NS=2504;DP=18459;EAS_AF=0.1806;AMR_AF=0.2104;AFR_AF=0.1354;EUR_AF=0.1541;SAS_AF=0.1053;AA=C|||;VT=SNP
8	1041542	rs55874736	T	G	100	PASS	AC=783;AF=0.15635;AN=5008;NS=2504;DP=16579;EAS_AF=0.1796;AMR_AF=0.2176;AFR_AF=0.1354;EUR_AF=0.164;SAS_AF=0.1094;AA=T|||;VT=SNP
8	1041661	rs73180698	T	G	100	PASS	AC=807;AF=0.161142;AN=5008;NS=2504;DP=15917;EAS_AF=0.1806;AMR_AF=0.219;AFR_AF=0.152;EUR_AF=0.164;SAS_AF=0.1094;AA=G|||;VT=SNP
8	1041710	rs11774630	C	G	100	PASS	AC=934;AF=0.186502;AN=5008;NS=2504;DP=14512;EAS_AF=0.1915;AMR_AF=0.1138;AFR_AF=0.1868;EUR_AF=0.1998;SAS_AF=0.2188;AA=C|||;VT=SNP
8	1042396	rs73180699	C	T	100	PASS	AC=770;AF=0.153754;AN=5008;NS=2504;DP=19176;EAS_AF=0.1806;AMR_AF=0.2104;AFR_AF=0.1392;EUR_AF=0.1541;SAS_AF=0.1053;AA=G|||;VT=SNP
8	1042397	rs11781449	G	A	100	PASS	AC=816;AF=0.162939;AN=5008;NS=2504;DP=19106;EAS_AF=0.1518;AMR_AF=0.1066;AFR_AF=0.1831;EUR_AF=0.1869;SAS_AF=0.1626;AA=G|||;VT=SNP
8	1042618	rs73180701	C	T	100	PASS	AC=769;AF=0.153554;AN=5008;NS=2504;DP=18582;EAS_AF=0.1796;AMR_AF=0.2104;AFR_AF=0.1392;EUR_AF=0.1541;SAS_AF=0.1053;AA=T|||;VT=SNP
8	1043079	rs55870618	C	T	100	PASS	AC=771;AF=0.153954;AN=5008;NS=2504;DP=16534;EAS_AF=0.1796;AMR_AF=0.2133;AFR_AF=0.1392;EUR_AF=0.1541;SAS_AF=0.1053;AA=C|||;VT=SNP
8	1043405	rs2336697	A	G	100	PASS	AC=1413;AF=0.282149;AN=5008;NS=2504;DP=22838;EAS_AF=0.1429;AMR_AF=0.3617;AFR_AF=0.1944;EUR_AF=0.4294;SAS_AF=0.3364;AA=A|||;VT=SNP
8	1043524	rs72507628	G	A	100	PASS	AC=772;AF=0.154153;AN=5008;NS=2504;DP=22958;EAS_AF=0.1796;AMR_AF=0.2104;AFR_AF=0.1415;EUR_AF=0.1541;SAS_AF=0.1053;AA=G|||;VT=SNP
8	1043785	rs73182603	C	G	100	PASS	AC=682;AF=0.136182;AN=5008;NS=2504;DP=21755;EAS_AF=0.3026;AMR_AF=0.1124;AFR_AF=0.0076;EUR_AF=0.1521;SAS_AF=0.1391;AA=C|||;VT=SNP
8	1043888	rs73182604	C	T	100	PASS	AC=781;AF=0.15595;AN=5008;NS=2504;DP=18895;EAS_AF=0.1786;AMR_AF=0.2133;AFR_AF=0.1407;EUR_AF=0.1541;SAS_AF=0.1145;AA=C|||;VT=SNP
8	1045412	rs2701957	T	A	100	PASS	AC=3116;AF=0.622204;AN=5008;NS=2504;DP=16644;EAS_AF=0.4752;AMR_AF=0.7853;AFR_AF=0.3623;EUR_AF=0.9284;SAS_AF=0.6943;AA=T|||;VT=SNP
8	1045925	rs2701958	G	C	100	PASS	AC=4611;AF=0.920727;AN=5008;NS=2504;DP=17254;EAS_AF=0.8284;AMR_AF=0.9207;AFR_AF=0.9977;EUR_AF=0.9742;SAS_AF=0.8569;AA=C|||;VT=SNP
8	1046307	rs6559217	G	C	100	PASS	AC=566;AF=0.113019;AN=5008;NS=2504;DP=18974;EAS_AF=0.0675;AMR_AF=0.0403;AFR_AF=0.2965;EUR_AF=0.0149;SAS_AF=0.0644;AA=G|||;VT=SNP
8	1046366	rs2701959	G	A	100	PASS	AC=4510;AF=0.900559;AN=5008;NS=2504;DP=20102;EAS_AF=0.7877;AMR_AF=0.9179;AFR_AF=0.9841;EUR_AF=0.9672;SAS_AF=0.8231;AA=A|||;VT=SNP
8	1046501	rs2600510	A	G	100	PASS	AC=4562;AF=0.910942;AN=5008;NS=2504;DP=19039;EAS_AF=0.8175;AMR_AF=0.9179;AFR_AF=0.9962;EUR_AF=0.9682;SAS_AF=0.8282;AA=G|||;VT=SNP
8	1046623	rs75499847	G	A	100	PASS	AC=529;AF=0.105631;AN=5008;NS=2504;DP=20001;EAS_AF=0.2113;AMR_AF=0.0533;AFR_AF=0.0091;EUR_AF=0.1163;SAS_AF=0.1534;AA=G|||;VT=SNP
8	1046972	rs2014659	A	G	100	PASS	AC=2191;AF=0.4375;AN=5008;NS=2504;DP=20225;EAS_AF=0.3214;AMR_AF=0.5994;AFR_AF=0.1952;EUR_AF=0.7048;SAS_AF=0.4949;AA=-|||;VT=SNP
8	1047515	rs6986216	C	T	100	PASS	AC=2295;AF=0.458267;AN=5008;NS=2504;DP=20906;EAS_AF=0.3204;AMR_AF=0.696;AFR_AF=0.1959;EUR_AF=0.7336;SAS_AF=0.5031;AA=-|||;VT=SNP
8	1047990	rs77791704	A	G	100	PASS	AC=381;AF=0.0760783;AN=5008;NS=2504;DP=20850;EAS_AF=0.0635;AMR_AF=0.0288;AFR_AF=0.1634;EUR_AF=0.0149;SAS_AF=0.0675;AA=A|||;VT=SNP
8	1048021	rs74766032	C	T	100	PASS	AC=621;AF=0.124002;AN=5008;NS=2504;DP=21862;EAS_AF=0.2282;AMR_AF=0.0605;AFR_AF=0.0454;EUR_AF=0.1223;SAS_AF=0.1697;AA=C|||;VT=SNP
8	1048188	rs10092234	C	A	100	PASS	AC=2134;AF=0.426118;AN=5008;NS=2504;DP=17279;EAS_AF=0.3135;AMR_AF=0.598;AFR_AF=0.1604;EUR_AF=0.7058;SAS_AF=0.4918;AA=C|||;VT=SNP
8	1048568	rs62486771	A	G	100	PASS	AC=2197;AF=0.438698;AN=5008;NS=2504;DP=6980;EAS_AF=0.3313;AMR_AF=0.598;AFR_AF=0.1921;EUR_AF=0.7058;SAS_AF=0.4949;AA=A|||;VT=SNP
8	1049185	rs75553859	C	G	100	PASS	AC=468;AF=0.0934505;AN=5008;NS=2504;DP=16919;EAS_AF=0.0625;AMR_AF=0.0346;AFR_AF=0.2231;EUR_AF=0.0149;SAS_AF=0.0726;AA=C|||;VT=SNP
8	1049237	rs2701956	C	T	100	PASS	AC=1877;AF=0.3748;AN=5008;NS=2504;DP=17643;EAS_AF=0.3621;AMR_AF=0.5288;AFR_AF=0.2844;EUR_AF=0.4195;SAS_AF=0.3548;AA=C|||;VT=SNP
8	1049291	rs2600511	A	G	100	PASS	AC=3878;AF=0.774361;AN=5008;NS=2504;DP=19343;EAS_AF=0.5853;AMR_AF=0.8559;AFR_AF=0.9145;EUR_AF=0.8459;SAS_AF=0.6483;AA=A|||;VT=SNP
8	1049413	rs60036990	A	G	100	PASS	AC=1051;AF=0.209864;AN=5008;NS=2504;DP=18890;EAS_AF=0.1746;AMR_AF=0.3415;AFR_AF=0.0514;EUR_AF=0.3012;SAS_AF=0.273;AA=A|||;VT=SNP
8	1049911	rs2251870	T	A	100	PASS	AC=3207;AF=0.640375;AN=5008;NS=2504;DP=19995;EAS_AF=0.6498;AMR_AF=0.6455;AFR_AF=0.7133;EUR_AF=0.5586;SAS_AF=0.6125;AA=A|||;VT=SNP
8	1050122	rs117566952	T	C	100	PASS	AC=619;AF=0.123602;AN=5008;NS=2504;DP=23392;EAS_AF=0.2252;AMR_AF=0.0591;AFR_AF=0.0514;EUR_AF=0.1183;SAS_AF=0.1677;AA=T|||;VT=SNP
8	1050137	rs117891488	G	C	100	PASS	AC=613;AF=0.122404;AN=5008;NS=2504;DP=22703;EAS_AF=0.2282;AMR_AF=0.0591;AFR_AF=0.0446;EUR_AF=0.1183;SAS_AF=0.1677;AA=C|||;VT=SNP
8	1050412	rs2701955	C	A	100	PASS	AC=851;AF=0.169928;AN=5008;NS=2504;DP=26082;EAS_AF=0.1895;AMR_AF=0.1931;AFR_AF=0.2398;EUR_AF=0.1243;SAS_AF=0.0859;AA=c|||;VT=SNP
8	1051412	rs78842002	A	C	100	PASS	AC=600;AF=0.119808;AN=5008;NS=2504;DP=13577;EAS_AF=0.0685;AMR_AF=0.072;AFR_AF=0.1936;EUR_AF=0.0547;SAS_AF=0.1738;AA=A|||;VT=SNP
8	1052118	rs74304020	C	T	100	PASS	AC=685;AF=0.136781;AN=5008;NS=2504;DP=9864;EAS_AF=0.1885;AMR_AF=0.1744;AFR_AF=0.1286;EUR_AF=0.1213;SAS_AF=0.0838;AA=C|||;VT=SNP
8	1052594	rs12544411	A	C	100	PASS	AC=615;AF=0.122804;AN=5008;NS=2504;DP=11561;EAS_AF=0.2272;AMR_AF=0.0548;AFR_AF=0.0613;EUR_AF=0.1044;SAS_AF=0.1656;AA=A|||;VT=SNP
8	1052672	rs12546596	G	T	100	PASS	AC=593;AF=0.118411;AN=5008;NS=2504;DP=11807;EAS_AF=0.2272;AMR_AF=0.0548;AFR_AF=0.0446;EUR_AF=0.1044;SAS_AF=0.1656;AA=G|||;VT=SNP
8	1052693	rs12541746	C	T	100	PASS	AC=615;AF=0.122804;AN=5008;NS=2504;DP=12319;EAS_AF=0.2272;AMR_AF=0.0548;AFR_AF=0.0613;EUR_AF=0.1044;SAS_AF=0.1656;AA=C|||;VT=SNP
8	1052781	rs7014498	A	G	100	PASS	AC=4345;AF=0.867612;AN=5008;NS=2504;DP=13474;EAS_AF=0.7718;AMR_AF=0.9452;AFR_AF=0.9387;EUR_AF=0.8956;SAS_AF=0.7863;AA=A|||;VT=SNP
8	1052867	rs9644303	C	G	100	PASS	AC=1031;AF=0.205871;AN=5008;NS=2504;DP=13257;EAS_AF=0.1736;AMR_AF=0.3429;AFR_AF=0.0507;EUR_AF=0.2992;SAS_AF=0.2556;AA=C|||;VT=SNP
8	1052873	rs9644304	G	T	100	PASS	AC=1054;AF=0.210463;AN=5008;NS=2504;DP=13215;EAS_AF=0.1736;AMR_AF=0.3429;AFR_AF=0.0681;EUR_AF=0.2992;SAS_AF=0.2556;AA=G|||;VT=SNP
8	1053209	rs12546726	G	C	100	PASS	AC=615;AF=0.122804;AN=5008;NS=2504;DP=15279;EAS_AF=0.2272;AMR_AF=0.0548;AFR_AF=0.0613;EUR_AF=0.1044;SAS_AF=0.1656;AA=C|||;VT=SNP
8	1054205	rs12547408	G	A	100	PASS	AC=615;AF=0.122804;AN=5008;NS=2504;DP=16849;EAS_AF=0.2272;AMR_AF=0.0548;AFR_AF=0.0613;EUR_AF=0.1044;SAS_AF=0.1656;AA=G|||;VT=SNP
8	1054432	rs73524649	T	C	100	PASS	AC=338;AF=0.067492;AN=5008;NS=2504;DP=18262;EAS_AF=0.0585;AMR_AF=0.0288;AFR_AF=0.1309;EUR_AF=0.0298;SAS_AF=0.0573;AA=T|||;VT=SNP
8	1054449	rs10095476	C	T	100	PASS	AC=1083;AF=0.216254;AN=5008;NS=2504;DP=18419;EAS_AF=0.1577;AMR_AF=0.2536;AFR_AF=0.1014;EUR_AF=0.3976;SAS_AF=0.2188;AA=G|||;VT=SNP
8	1054768	rs2701942	C	T	100	PASS	AC=4432;AF=0.884984;AN=5008;NS=2504;DP=15999;EAS_AF=0.8105;AMR_AF=0.9121;AFR_AF=0.9289;EUR_AF=0.9682;SAS_AF=0.7975;AA=t|||;VT=SNP
8	1056870	rs12547169	A	G	100	PASS	AC=754;AF=0.150559;AN=5008;NS=2504;DP=19809;EAS_AF=0.2292;AMR_AF=0.0994;AFR_AF=0.053;EUR_AF=0.1809;SAS_AF=0.2065;AA=A|||;VT=SNP
8	1056949	rs12547185	A	T	100	PASS	AC=1704;AF=0.340256;AN=5008;NS=2504;DP=18880;EAS_AF=0.3869;AMR_AF=0.2968;AFR_AF=0.1679;EUR_AF=0.499;SAS_AF=0.3926;AA=A|||;VT=SNP
8	1057039	rs13263044	G	A	100	PASS	AC=1034;AF=0.20647;AN=5008;NS=2504;DP=19506;EAS_AF=0.1597;AMR_AF=0.232;AFR_AF=0.0946;EUR_AF=0.3698;SAS_AF=0.2198;AA=G|||;VT=SNP
8	1057618	rs58977132	G	T	100	PASS	AC=341;AF=0.0680911;AN=5008;NS=2504;DP=20493;EAS_AF=0.0486;AMR_AF=0.0331;AFR_AF=0.1536;EUR_AF=0.0169;SAS_AF=0.0501;AA=G|||;VT=SNP
8	1057924	rs10109793	G	A	100	PASS	AC=990;AF=0.197684;AN=5008;NS=2504;DP=19581;EAS_AF=0.1587;AMR_AF=0.2305;AFR_AF=0.0635;EUR_AF=0.3688;SAS_AF=0.2198;AA=G|||;VT=SNP
8	1058543	rs12548003	A	G	100	PASS	AC=563;AF=0.11242;AN=5008;NS=2504;DP=28472;EAS_AF=0.1984;AMR_AF=0.1787;AFR_AF=0.0287;EUR_AF=0.1163;SAS_AF=0.0859;AA=A|||;VT=SNP
8	1060365	rs9774105	T	C	100	PASS	AC=1126;AF=0.22484;AN=5008;NS=2504;DP=24641;EAS_AF=0.1587;AMR_AF=0.2464;AFR_AF=0.1067;EUR_AF=0.4165;SAS_AF=0.2403;AA=G|||;VT=SNP
8	1060888	rs6558409	G	A	100	PASS	AC=4438;AF=0.886182;AN=5008;NS=2504;DP=14450;EAS_AF=0.8105;AMR_AF=0.9121;AFR_AF=0.9297;EUR_AF=0.9662;SAS_AF=0.8047;AA=A|||;VT=SNP
8	1061074	rs1376786	G	A	100	PASS	AC=591;AF=0.118011;AN=5008;NS=2504;DP=16789;EAS_AF=0.2202;AMR_AF=0.0533;AFR_AF=0.0461;EUR_AF=0.1103;SAS_AF=0.1636;AA=G|||;VT=SNP
8	1061453	rs79778805	G	A	100	PASS	AC=516;AF=0.103035;AN=5008;NS=2504;DP=18975;EAS_AF=0.2202;AMR_AF=0.0447;AFR_AF=0.0401;EUR_AF=0.0696;SAS_AF=0.1431;AA=G|||;VT=SNP
8	1061571	rs10094492	G	A	100	PASS	AC=1104;AF=0.220447;AN=5008;NS=2504;DP=17351;EAS_AF=0.1577;AMR_AF=0.2378;AFR_AF=0.146;EUR_AF=0.3708;SAS_AF=0.2188;AA=G|||;VT=SNP
8	1062334	rs2123052	C	G	100	PASS	AC=4437;AF=0.885982;AN=5008;NS=2504;DP=14532;EAS_AF=0.7827;AMR_AF=0.9409;AFR_AF=0.9304;EUR_AF=0.9682;SAS_AF=0.8088;AA=G|||;VT=SNP
8	1062631	rs4735839	C	T	100	PASS	AC=1105;AF=0.220647;AN=5008;NS=2504;DP=17721;EAS_AF=0.1796;AMR_AF=0.3473;AFR_AF=0.0968;EUR_AF=0.3101;SAS_AF=0.2485;AA=C|||;VT=SNP
8	1062661	rs2167504	G	A	100	PASS	AC=1498;AF=0.299121;AN=5008;NS=2504;DP=17255;EAS_AF=0.4792;AMR_AF=0.2853;AFR_AF=0.2194;EUR_AF=0.2286;SAS_AF=0.3037;AA=G|||;VT=SNP
8	1062760	rs77493387	A	T	100	PASS	AC=535;AF=0.106829;AN=5008;NS=2504;DP=17182;EAS_AF=0.2202;AMR_AF=0.0432;AFR_AF=0.0408;EUR_AF=0.0716;SAS_AF=0.1605;AA=A|||;VT=SNP
8	1062937	rs57219266	C	T	100	PASS	AC=359;AF=0.0716853;AN=5008;NS=2504;DP=18196;EAS_AF=0.0635;AMR_AF=0.0576;AFR_AF=0.1293;EUR_AF=0.0288;SAS_AF=0.0562;AA=C|||;VT=SNP
8	1063131	rs12547705	A	G	100	PASS	AC=609;AF=0.121605;AN=5008;NS=2504;DP=19249;EAS_AF=0.1954;AMR_AF=0.1859;AFR_AF=0.0507;EUR_AF=0.1292;SAS_AF=0.0879;AA=A|||;VT=SNP
8	1063386	rs4735983	T	C	100	PASS	AC=4575;AF=0.913538;AN=5008;NS=2504;DP=18889;EAS_AF=0.7837;AMR_AF=0.9481;AFR_AF=0.997;EUR_AF=0.9672;SAS_AF=0.8548;AA=T|||;VT=SNP
8	1063759	rs11787193	G	A	100	PASS	AC=1010;AF=0.201677;AN=5008;NS=2504;DP=18521;EAS_AF=0.124;AMR_AF=0.2378;AFR_AF=0.1021;EUR_AF=0.3708;SAS_AF=0.2168;AA=G|||;VT=SNP
8	1064134	rs4279625	A	G	100	PASS	AC=1071;AF=0.213858;AN=5008;NS=2504;DP=18006;EAS_AF=0.1776;AMR_AF=0.3487;AFR_AF=0.0688;EUR_AF=0.3131;SAS_AF=0.2495;AA=a|||;VT=SNP
8	1064201	rs2336698	C	T	100	PASS	AC=4158;AF=0.830272;AN=5008;NS=2504;DP=17568;EAS_AF=0.7163;AMR_AF=0.8905;AFR_AF=0.8646;EUR_AF=0.9384;SAS_AF=0.7474;AA=t|||;VT=SNP
8	1064224	rs2336699	G	C	100	PASS	AC=1426;AF=0.284744;AN=5008;NS=2504;DP=17455;EAS_AF=0.1776;AMR_AF=0.3818;AFR_AF=0.3139;EUR_AF=0.3211;SAS_AF=0.2495;AA=g|||;VT=SNP
8	1064303	rs2336700	G	A	100	PASS	AC=4156;AF=0.829872;AN=5008;NS=2504;DP=17516;EAS_AF=0.7163;AMR_AF=0.8905;AFR_AF=0.8661;EUR_AF=0.9384;SAS_AF=0.7434;AA=g|||;VT=SNP
8	1065136	rs7824197	C	T	100	PASS	AC=202;AF=0.0403355;AN=5008;NS=2504;DP=21091;EAS_AF=0.003;AMR_AF=0.0432;AFR_AF=0.0045;EUR_AF=0.0875;SAS_AF=0.0767;AA=C|||;VT=SNP
8	1065186	rs74572231	C	T	100	PASS	AC=610;AF=0.121805;AN=5008;NS=2504;DP=20145;EAS_AF=0.1915;AMR_AF=0.183;AFR_AF=0.0582;EUR_AF=0.1262;SAS_AF=0.0879;AA=C|||;VT=SNP
8	1065509	rs11786010	T	C	100	PASS	AC=1079;AF=0.215455;AN=5008;NS=2504;DP=19235;EAS_AF=0.12;AMR_AF=0.255;AFR_AF=0.0998;EUR_AF=0.4195;SAS_AF=0.2321;AA=T|||;VT=SNP
8	1066059	rs76536698	T	G	100	PASS	AC=581;AF=0.116014;AN=5008;NS=2504;DP=18101;EAS_AF=0.1944;AMR_AF=0.1859;AFR_AF=0.0295;EUR_AF=0.1262;SAS_AF=0.092;AA=T|||;VT=SNP
8	1066090	rs57748598	G	A	100	PASS	AC=297;AF=0.0593051;AN=5008;NS=2504;DP=17870;EAS_AF=0.0565;AMR_AF=0.0274;AFR_AF=0.1036;EUR_AF=0.0288;SAS_AF=0.0562;AA=G|||;VT=SNP
8	1066169	rs12386796	G	A	100	PASS	AC=1002;AF=0.20008;AN=5008;NS=2504;DP=17821;EAS_AF=0.124;AMR_AF=0.2421;AFR_AF=0.093;EUR_AF=0.3738;SAS_AF=0.2147;AA=G|||;VT=SNP
8	1066212	rs12386797	G	A	100	PASS	AC=1013;AF=0.202276;AN=5008;NS=2504;DP=17843;EAS_AF=0.124;AMR_AF=0.2421;AFR_AF=0.0998;EUR_AF=0.3748;SAS_AF=0.2157;AA=G|||;VT=SNP
8	1066542	rs80327531	T	A	100	PASS	AC=607;AF=0.121206;AN=5008;NS=2504;DP=18524;EAS_AF=0.1935;AMR_AF=0.1844;AFR_AF=0.0507;EUR_AF=0.1262;SAS_AF=0.092;AA=T|||;VT=SNP
8	1066690	rs28707374	A	G	100	PASS	AC=1078;AF=0.215256;AN=5008;NS=2504;DP=16849;EAS_AF=0.1806;AMR_AF=0.3501;AFR_AF=0.0688;EUR_AF=0.3131;SAS_AF=0.2526;AA=A|||;VT=SNP
8	1066957	rs79720868	C	T	100	PASS	AC=607;AF=0.121206;AN=5008;NS=2504;DP=17017;EAS_AF=0.1935;AMR_AF=0.1844;AFR_AF=0.0507;EUR_AF=0.1262;SAS_AF=0.092;AA=C|||;VT=SNP
8	1067234	rs56152565	G	A	100	PASS	AC=1008;AF=0.201278;AN=5008;NS=2504;DP=17757;EAS_AF=0.125;AMR_AF=0.2421;AFR_AF=0.0961;EUR_AF=0.3738;SAS_AF=0.2157;AA=G|||;VT=SNP
8	1067292	rs11136347	A	G	100	PASS	AC=1039;AF=0.207468;AN=5008;NS=2504;DP=17593;EAS_AF=0.1786;AMR_AF=0.3444;AFR_AF=0.0507;EUR_AF=0.3111;SAS_AF=0.2454;AA=A|||;VT=SNP
8	1067320	rs11136348	C	A	100	PASS	AC=1255;AF=0.250599;AN=5008;NS=2504;DP=18355;EAS_AF=0.1806;AMR_AF=0.3646;AFR_AF=0.2027;EUR_AF=0.3101;SAS_AF=0.2454;AA=C|||;VT=SNP
8	1067755	rs80036393	G	A	100	PASS	AC=533;AF=0.10643;AN=5008;NS=2504;DP=13860;EAS_AF=0.2192;AMR_AF=0.0418;AFR_AF=0.0401;EUR_AF=0.0726;SAS_AF=0.1605;AA=G|||;VT=SNP
8	1068485	rs78877230	C	T	100	PASS	AC=600;AF=0.119808;AN=5008;NS=2504;DP=18477;EAS_AF=0.1925;AMR_AF=0.1758;AFR_AF=0.0514;EUR_AF=0.1252;SAS_AF=0.092;AA=C|||;VT=SNP
8	1068910	rs7842241	G	A	100	PASS	AC=1013;AF=0.202276;AN=5008;NS=2504;DP=18652;EAS_AF=0.1101;AMR_AF=0.2478;AFR_AF=0.1029;EUR_AF=0.3797;SAS_AF=0.2168;AA=G|||;VT=SNP
8	1069203	rs7843741	C	T	100	PASS	AC=927;AF=0.185104;AN=5008;NS=2504;DP=20221;EAS_AF=0.2113;AMR_AF=0.0807;AFR_AF=0.2731;EUR_AF=0.1173;SAS_AF=0.183;AA=C|||;VT=SNP
8	1069206	rs11986778	T	C	100	PASS	AC=1036;AF=0.206869;AN=5008;NS=2504;DP=20233;EAS_AF=0.1131;AMR_AF=0.2493;AFR_AF=0.1051;EUR_AF=0.3867;SAS_AF=0.226;AA=T|||;VT=SNP
8	1069489	rs12675380	A	G	100	PASS	AC=1050;AF=0.209665;AN=5008;NS=2504;DP=21148;EAS_AF=0.1944;AMR_AF=0.3487;AFR_AF=0.0522;EUR_AF=0.3072;SAS_AF=0.2393;AA=A|||;VT=SNP
8	1069629	rs17065689	C	G	100	PASS	AC=928;AF=0.185304;AN=5008;NS=2504;DP=20598;EAS_AF=0.2133;AMR_AF=0.0807;AFR_AF=0.2723;EUR_AF=0.1173;SAS_AF=0.183;AA=C|||;VT=SNP
8	1069904	rs77246545	A	C	100	PASS	AC=959;AF=0.191494;AN=5008;NS=2504;DP=19948;EAS_AF=0.2232;AMR_AF=0.0836;AFR_AF=0.2852;EUR_AF=0.1183;SAS_AF=0.184;AA=A|||;VT=SNP
8	1070014	rs10503161	G	C	100	PASS	AC=1206;AF=0.240815;AN=5008;NS=2504;DP=20296;EAS_AF=0.1905;AMR_AF=0.3501;AFR_AF=0.2224;EUR_AF=0.2654;SAS_AF=0.2147;AA=G|||;VT=SNP
8	1070206	rs13272049	C	A	100	PASS	AC=1026;AF=0.204872;AN=5008;NS=2504;DP=18307;EAS_AF=0.1111;AMR_AF=0.245;AFR_AF=0.1036;EUR_AF=0.3857;SAS_AF=0.2239;AA=C|||;VT=SNP
8	1070240	rs10503160	C	G	100	PASS	AC=1032;AF=0.20607;AN=5008;NS=2504;DP=18955;EAS_AF=0.1121;AMR_AF=0.2464;AFR_AF=0.1059;EUR_AF=0.3857;SAS_AF=0.2249;AA=C|||;VT=SNP
8	1070632	rs76940447	A	G	100	PASS	AC=576;AF=0.115016;AN=5008;NS=2504;DP=19526;EAS_AF=0.1964;AMR_AF=0.1816;AFR_AF=0.0287;EUR_AF=0.1252;SAS_AF=0.09;AA=A|||;VT=SNP
8	1070867	rs59643943	G	A	100	PASS	AC=1049;AF=0.209465;AN=5008;NS=2504;DP=21229;EAS_AF=0.252;AMR_AF=0.2291;AFR_AF=0.202;EUR_AF=0.1988;SAS_AF=0.1728;AA=A|||;VT=SNP
8	1070992	rs7016647	A	C	100	PASS	AC=4549;AF=0.908347;AN=5008;NS=2504;DP=21388;EAS_AF=0.7788;AMR_AF=0.9207;AFR_AF=0.9977;EUR_AF=0.9672;SAS_AF=0.8517;AA=T|||;VT=SNP
8	1070994	rs62486826	A	G	100	PASS	AC=949;AF=0.189497;AN=5008;NS=2504;DP=21443;EAS_AF=0.1746;AMR_AF=0.33;AFR_AF=0.0514;EUR_AF=0.2644;SAS_AF=0.2147;AA=A|||;VT=SNP
8	1071033	rs12544013	T	C	100	PASS	AC=605;AF=0.120807;AN=5008;NS=2504;DP=22389;EAS_AF=0.1954;AMR_AF=0.1801;AFR_AF=0.0522;EUR_AF=0.1252;SAS_AF=0.09;AA=T|||;VT=SNP
8	1071512	rs17753179	A	T	100	PASS	AC=951;AF=0.189896;AN=5008;NS=2504;DP=23450;EAS_AF=0.1746;AMR_AF=0.3314;AFR_AF=0.0514;EUR_AF=0.2644;SAS_AF=0.2157;AA=A|||;VT=SNP
8	1071805	rs17746534	A	T	100	PASS	AC=976;AF=0.194888;AN=5008;NS=2504;DP=22768;EAS_AF=0.1131;AMR_AF=0.2421;AFR_AF=0.0703;EUR_AF=0.3797;SAS_AF=0.2239;AA=A|||;VT=SNP
8	1071853	rs6983835	A	G	100	PASS	AC=980;AF=0.195687;AN=5008;NS=2504;DP=23631;EAS_AF=0.1131;AMR_AF=0.2421;AFR_AF=0.0734;EUR_AF=0.3797;SAS_AF=0.2239;AA=A|||;VT=SNP
8	1072231	rs7001870	G	A	100	PASS	AC=973;AF=0.194289;AN=5008;NS=2504;DP=20805;EAS_AF=0.1131;AMR_AF=0.2392;AFR_AF=0.0696;EUR_AF=0.3787;SAS_AF=0.2249;AA=G|||;VT=SNP
8	1072534	rs12541630	C	T	100	PASS	AC=813;AF=0.16234;AN=5008;NS=2504;DP=16695;EAS_AF=0.2341;AMR_AF=0.0735;AFR_AF=0.171;EUR_AF=0.1262;SAS_AF=0.1769;AA=C|||;VT=SNP
8	1072775	rs1470777	T	C	100	PASS	AC=1913;AF=0.381989;AN=5008;NS=2504;DP=16184;EAS_AF=0.4137;AMR_AF=0.402;AFR_AF=0.3351;EUR_AF=0.3867;SAS_AF=0.3937;AA=T|||;VT=SNP
8	1073258	rs28414803	A	G	100	PASS	AC=939;AF=0.1875;AN=5008;NS=2504;DP=17083;EAS_AF=0.1746;AMR_AF=0.3199;AFR_AF=0.0514;EUR_AF=0.2604;SAS_AF=0.2157;AA=A|||;VT=SNP
8	1073519	rs7012421	C	T	100	PASS	AC=3167;AF=0.632388;AN=5008;NS=2504;DP=17238;EAS_AF=0.5377;AMR_AF=0.8012;AFR_AF=0.4766;EUR_AF=0.841;SAS_AF=0.6063;AA=T|||;VT=SNP
8	1073693	rs7011550	G	A	100	PASS	AC=3208;AF=0.640575;AN=5008;NS=2504;DP=16775;EAS_AF=0.5367;AMR_AF=0.8026;AFR_AF=0.4985;EUR_AF=0.841;SAS_AF=0.6186;AA=A|||;VT=SNP
8	1074425	rs11775878	T	C	100	PASS	AC=1931;AF=0.385583;AN=5008;NS=2504;DP=17963;EAS_AF=0.495;AMR_AF=0.3372;AFR_AF=0.3865;EUR_AF=0.325;SAS_AF=0.3681;AA=T|||;VT=SNP
8	1074467	rs73526541	C	T	100	PASS	AC=1067;AF=0.213059;AN=5008;NS=2504;DP=19033;EAS_AF=0.251;AMR_AF=0.2608;AFR_AF=0.1952;EUR_AF=0.1998;SAS_AF=0.1779;AA=C|||;VT=SNP
8	1075755	rs17065690	C	G	100	PASS	AC=944;AF=0.188498;AN=5008;NS=2504;DP=17396;EAS_AF=0.2421;AMR_AF=0.072;AFR_AF=0.3094;EUR_AF=0.0805;SAS_AF=0.1636;AA=C|||;VT=SNP
8	1075857	rs58287953	G	A	100	PASS	AC=929;AF=0.185503;AN=5008;NS=2504;DP=15083;EAS_AF=0.1687;AMR_AF=0.3213;AFR_AF=0.0507;EUR_AF=0.2614;SAS_AF=0.2106;AA=G|||;VT=SNP
8	1076172	rs2167503	C	T	100	PASS	AC=1425;AF=0.284545;AN=5008;NS=2504;DP=15997;EAS_AF=0.3552;AMR_AF=0.4784;AFR_AF=0.1051;EUR_AF=0.338;SAS_AF=0.2618;AA=C|||;VT=SNP
8	1076173	rs2167502	A	G	100	PASS	AC=4415;AF=0.881589;AN=5008;NS=2504;DP=16002;EAS_AF=0.7817;AMR_AF=0.9236;AFR_AF=0.966;EUR_AF=0.9344;SAS_AF=0.7863;AA=G|||;VT=SNP
8	1076561	rs2336701	A	G	100	PASS	AC=4205;AF=0.839657;AN=5008;NS=2504;DP=14782;EAS_AF=0.7817;AMR_AF=0.9063;AFR_AF=0.8268;EUR_AF=0.9344;SAS_AF=0.772;AA=G|||;VT=SNP
8	1076938	rs12056656	G	A	100	PASS	AC=919;AF=0.183506;AN=5008;NS=2504;DP=15032;EAS_AF=0.1696;AMR_AF=0.3213;AFR_AF=0.0499;EUR_AF=0.2614;SAS_AF=0.2004;AA=G|||;VT=SNP
8	1077165	rs6991554	C	A	100	PASS	AC=968;AF=0.193291;AN=5008;NS=2504;DP=16609;EAS_AF=0.1151;AMR_AF=0.232;AFR_AF=0.0719;EUR_AF=0.3748;SAS_AF=0.2239;AA=C|||;VT=SNP
8	1077205	rs62486829	C	T	100	PASS	AC=918;AF=0.183307;AN=5008;NS=2504;DP=17115;EAS_AF=0.1696;AMR_AF=0.3213;AFR_AF=0.0499;EUR_AF=0.2614;SAS_AF=0.1994;AA=C|||;VT=SNP
8	1077421	rs80280238	T	A	100	PASS	AC=1054;AF=0.210463;AN=5008;NS=2504;DP=17751;EAS_AF=0.249;AMR_AF=0.0879;AFR_AF=0.3215;EUR_AF=0.1243;SAS_AF=0.1963;AA=T|||;VT=SNP
8	1077688	rs13259992	G	T	100	PASS	AC=4356;AF=0.869808;AN=5008;NS=2504;DP=18515;EAS_AF=0.7817;AMR_AF=0.9164;AFR_AF=0.9312;EUR_AF=0.9334;SAS_AF=0.7791;AA=T|||;VT=SNP
8	1077770	rs73526559	C	A	100	PASS	AC=451;AF=0.0900559;AN=5008;NS=2504;DP=18495;EAS_AF=0.0605;AMR_AF=0.0793;AFR_AF=0.1369;EUR_AF=0.0736;SAS_AF=0.0818;AA=C|||;VT=SNP
8	1080707	rs76764072	G	A	100	PASS	AC=510;AF=0.101837;AN=5008;NS=2504;DP=19019;EAS_AF=0.1845;AMR_AF=0.1657;AFR_AF=0.0431;EUR_AF=0.0934;SAS_AF=0.0593;AA=G|||;VT=SNP
8	1081586	rs62486830	T	C	100	PASS	AC=449;AF=0.0896565;AN=5008;NS=2504;DP=18173;EAS_AF=0.0208;AMR_AF=0.1268;AFR_AF=0.1097;EUR_AF=0.1103;SAS_AF=0.0859;AA=T|||;VT=SNP
8	1081687	rs10107468	C	G	100	PASS	AC=4314;AF=0.861422;AN=5008;NS=2504;DP=19888;EAS_AF=0.7609;AMR_AF=0.8818;AFR_AF=0.8775;EUR_AF=0.9404;SAS_AF=0.8476;AA=G|||;VT=SNP
8	1082426	rs12681748	G	C	100	PASS	AC=1165;AF=0.232628;AN=5008;NS=2504;DP=17639;EAS_AF=0.2202;AMR_AF=0.2637;AFR_AF=0.2368;EUR_AF=0.2187;SAS_AF=0.2321;AA=G|||;VT=SNP
8	1082739	rs2100320	T	G	100	PASS	AC=4233;AF=0.845248;AN=5008;NS=2504;DP=17187;EAS_AF=0.746;AMR_AF=0.8732;AFR_AF=0.8805;EUR_AF=0.9036;SAS_AF=0.82;AA=G|||;VT=SNP
8	1082750	rs2100321	A	G	100	PASS	AC=402;AF=0.0802716;AN=5008;NS=2504;DP=17339;EAS_AF=0.0863;AMR_AF=0.0504;AFR_AF=0.0068;EUR_AF=0.1302;SAS_AF=0.1431;AA=A|||;VT=SNP
8	1082813	rs79596699	C	T	100	PASS	AC=563;AF=0.11242;AN=5008;NS=2504;DP=18585;EAS_AF=0.1905;AMR_AF=0.17;AFR_AF=0.0877;EUR_AF=0.0815;SAS_AF=0.0562;AA=C|||;VT=SNP
8	1082832	rs60078135	A	G	100	PASS	AC=644;AF=0.128594;AN=5008;NS=2504;DP=18379;EAS_AF=0.1925;AMR_AF=0.1787;AFR_AF=0.1392;EUR_AF=0.0825;SAS_AF=0.0603;AA=A|||;VT=SNP
8	1082931	rs34650047	G	A	100	PASS	AC=676;AF=0.134984;AN=5008;NS=2504;DP=17771;EAS_AF=0.1667;AMR_AF=0.1873;AFR_AF=0.0106;EUR_AF=0.167;SAS_AF=0.2004;AA=G|||;VT=SNP
8	1083136	rs1451881	T	C	100	PASS	AC=4216;AF=0.841853;AN=5008;NS=2504;DP=14630;EAS_AF=0.746;AMR_AF=0.8732;AFR_AF=0.8676;EUR_AF=0.9036;SAS_AF=0.82;AA=C|||;VT=SNP
8	1083364	rs1451882	G	T	100	PASS	AC=473;AF=0.0944489;AN=5008;NS=2504;DP=14353;EAS_AF=0.2371;AMR_AF=0.0447;AFR_AF=0.0371;EUR_AF=0.0755;SAS_AF=0.0798;AA=G|||;VT=SNP
8	1083803	rs10866917	T	A	100	PASS	AC=4207;AF=0.840056;AN=5008;NS=2504;DP=13797;EAS_AF=0.7421;AMR_AF=0.8732;AFR_AF=0.8669;EUR_AF=0.9036;SAS_AF=0.816;AA=A|||;VT=SNP
8	1084288	rs10112424	T	C	100	PASS	AC=2245;AF=0.448283;AN=5008;NS=2504;DP=18956;EAS_AF=0.3353;AMR_AF=0.4971;AFR_AF=0.3502;EUR_AF=0.5825;SAS_AF=0.5245;AA=T|||;VT=SNP
8	1084358	rs12677929	A	C	100	PASS	AC=850;AF=0.169728;AN=5008;NS=2504;DP=18114;EAS_AF=0.2153;AMR_AF=0.2032;AFR_AF=0.2511;EUR_AF=0.1044;SAS_AF=0.0562;AA=A|||;VT=SNP
8	1084401	rs12677941	A	C	100	PASS	AC=637;AF=0.127196;AN=5008;NS=2504;DP=18525;EAS_AF=0.2153;AMR_AF=0.1686;AFR_AF=0.1346;EUR_AF=0.0736;SAS_AF=0.0521;AA=A|||;VT=SNP
8	1084487	rs10109722	A	C	100	PASS	AC=4256;AF=0.84984;AN=5008;NS=2504;DP=18883;EAS_AF=0.7381;AMR_AF=0.8746;AFR_AF=0.9085;EUR_AF=0.9036;SAS_AF=0.8129;AA=C|||;VT=SNP
8	1084550	rs10112755	T	G	100	PASS	AC=2328;AF=0.464856;AN=5008;NS=2504;DP=18819;EAS_AF=0.3313;AMR_AF=0.4798;AFR_AF=0.5431;EUR_AF=0.4692;SAS_AF=0.4816;AA=A|||;VT=SNP
8	1085238	rs9314423	C	T	100	PASS	AC=2900;AF=0.579073;AN=5008;NS=2504;DP=15695;EAS_AF=0.5873;AMR_AF=0.464;AFR_AF=0.8177;EUR_AF=0.4632;SAS_AF=0.4489;AA=T|||;VT=SNP
8	1085260	rs77088670	G	T	100	PASS	AC=481;AF=0.0960463;AN=5008;NS=2504;DP=15648;EAS_AF=0.1935;AMR_AF=0.0346;AFR_AF=0.0938;EUR_AF=0.0606;SAS_AF=0.0787;AA=G|||;VT=SNP
8	1085374	rs9314424	T	C	100	PASS	AC=1149;AF=0.229433;AN=5008;NS=2504;DP=13902;EAS_AF=0.1736;AMR_AF=0.2003;AFR_AF=0.1989;EUR_AF=0.2853;SAS_AF=0.2914;AA=T|||;VT=SNP
8	1085660	rs9314425	T	C	100	PASS	AC=1302;AF=0.259984;AN=5008;NS=2504;DP=15373;EAS_AF=0.1756;AMR_AF=0.2291;AFR_AF=0.1952;EUR_AF=0.3469;SAS_AF=0.3671;AA=C|||;VT=SNP
8	1086161	rs717406	T	C	100	PASS	AC=4012;AF=0.801118;AN=5008;NS=2504;DP=17322;EAS_AF=0.745;AMR_AF=0.8617;AFR_AF=0.7231;EUR_AF=0.9056;SAS_AF=0.8139;AA=C|||;VT=SNP
8	1086356	rs62486831	G	A	100	PASS	AC=645;AF=0.128794;AN=5008;NS=2504;DP=19835;EAS_AF=0.2262;AMR_AF=0.1844;AFR_AF=0.0946;EUR_AF=0.1103;SAS_AF=0.0542;AA=A|||;VT=SNP
8	1086427	rs62486832	T	C	100	PASS	AC=669;AF=0.133586;AN=5008;NS=2504;DP=19189;EAS_AF=0.2272;AMR_AF=0.1859;AFR_AF=0.1097;EUR_AF=0.1123;SAS_AF=0.0542;AA=T|||;VT=SNP
8	1086831	rs11782441	A	G	100	PASS	AC=4236;AF=0.845847;AN=5008;NS=2504;DP=20048;EAS_AF=0.746;AMR_AF=0.8761;AFR_AF=0.8843;EUR_AF=0.9046;SAS_AF=0.8149;AA=G|||;VT=SNP
8	1086938	rs11136349	A	G	100	PASS	AC=4237;AF=0.846046;AN=5008;NS=2504;DP=20378;EAS_AF=0.746;AMR_AF=0.8761;AFR_AF=0.885;EUR_AF=0.9046;SAS_AF=0.8149;AA=G|||;VT=SNP
8	1087212	rs11779020	C	T	100	PASS	AC=1302;AF=0.259984;AN=5008;NS=2504;DP=18960;EAS_AF=0.1488;AMR_AF=0.4049;AFR_AF=0.084;EUR_AF=0.4195;SAS_AF=0.3456;AA=C|||;VT=SNP
8	1087532	rs62486833	T	G	100	PASS	AC=706;AF=0.140974;AN=5008;NS=2504;DP=16980;EAS_AF=0.2262;AMR_AF=0.1974;AFR_AF=0.1165;EUR_AF=0.1292;SAS_AF=0.0583;AA=t|||;VT=SNP
8	1087787	rs7003264	A	C	100	PASS	AC=4567;AF=0.911941;AN=5008;NS=2504;DP=16940;EAS_AF=0.8284;AMR_AF=0.9135;AFR_AF=0.997;EUR_AF=0.9334;SAS_AF=0.8599;AA=C|||;VT=SNP
8	1088080	rs62486834	C	T	100	PASS	AC=640;AF=0.127796;AN=5008;NS=2504;DP=17293;EAS_AF=0.2371;AMR_AF=0.1888;AFR_AF=0.0643;EUR_AF=0.1282;SAS_AF=0.0573;AA=C|||;VT=SNP
8	1088221	rs28435305	A	G	100	PASS	AC=2183;AF=0.435903;AN=5008;NS=2504;DP=17696;EAS_AF=0.4008;AMR_AF=0.402;AFR_AF=0.5953;EUR_AF=0.3748;SAS_AF=0.3436;AA=A|||;VT=SNP
8	1088329	rs80009652	T	C	100	PASS	AC=653;AF=0.130391;AN=5008;NS=2504;DP=16267;EAS_AF=0.2391;AMR_AF=0.1888;AFR_AF=0.0726;EUR_AF=0.1282;SAS_AF=0.0573;AA=T|||;VT=SNP
8	1088567	rs13277409	A	C	100	PASS	AC=2375;AF=0.474241;AN=5008;NS=2504;DP=18880;EAS_AF=0.3085;AMR_AF=0.5836;AFR_AF=0.2534;EUR_AF=0.6948;SAS_AF=0.6391;AA=C|||;VT=SNP
8	1088568	rs13276384	C	T	100	PASS	AC=660;AF=0.131789;AN=5008;NS=2504;DP=19046;EAS_AF=0.1429;AMR_AF=0.2176;AFR_AF=0.0098;EUR_AF=0.175;SAS_AF=0.18;AA=C|||;VT=SNP
8	1088768	rs1869032	T	C	100	PASS	AC=4236;AF=0.845847;AN=5008;NS=2504;DP=16283;EAS_AF=0.7411;AMR_AF=0.8674;AFR_AF=0.8949;EUR_AF=0.9046;SAS_AF=0.8119;AA=N|||;VT=SNP
8	1089201	rs62486836	C	A	100	PASS	AC=591;AF=0.118011;AN=5008;NS=2504;DP=15009;EAS_AF=0.2391;AMR_AF=0.1888;AFR_AF=0.0257;EUR_AF=0.1282;SAS_AF=0.0573;AA=C|||;VT=SNP
8	1089343	rs13248402	G	A	100	PASS	AC=1455;AF=0.290535;AN=5008;NS=2504;DP=18392;EAS_AF=0.1498;AMR_AF=0.4193;AFR_AF=0.1082;EUR_AF=0.503;SAS_AF=0.3722;AA=G|||;VT=SNP
8	1089352	rs13259130	T	G	100	PASS	AC=4213;AF=0.841254;AN=5008;NS=2504;DP=17312;EAS_AF=0.7421;AMR_AF=0.8674;AFR_AF=0.8775;EUR_AF=0.9046;SAS_AF=0.8108;AA=G|||;VT=SNP
8	1089766	rs10104725	A	G	100	PASS	AC=4230;AF=0.844649;AN=5008;NS=2504;DP=17257;EAS_AF=0.7421;AMR_AF=0.8761;AFR_AF=0.885;EUR_AF=0.9046;SAS_AF=0.8119;AA=G|||;VT=SNP
8	1089891	rs10090316	C	G	100	PASS	AC=3805;AF=0.759784;AN=5008;NS=2504;DP=16965;EAS_AF=0.5754;AMR_AF=0.8444;AFR_AF=0.7731;EUR_AF=0.8857;SAS_AF=0.7423;AA=c|||;VT=SNP
8	1090022	rs115363625	C	T	100	PASS	AC=324;AF=0.0646965;AN=5008;NS=2504;DP=19014;EAS_AF=0.1597;AMR_AF=0.0216;AFR_AF=0.0484;EUR_AF=0.0189;SAS_AF=0.0665;AA=C|||;VT=SNP
8	1090175	rs76393069	C	T	100	PASS	AC=340;AF=0.0678914;AN=5008;NS=2504;DP=17538;EAS_AF=0.1597;AMR_AF=0.0202;AFR_AF=0.0613;EUR_AF=0.0189;SAS_AF=0.0665;AA=C|||;VT=SNP
8	1090949	rs7838751	C	T	100	PASS	AC=1662;AF=0.331869;AN=5008;NS=2504;DP=18815;EAS_AF=0.1776;AMR_AF=0.4568;AFR_AF=0.1891;EUR_AF=0.5229;SAS_AF=0.3988;AA=C|||;VT=SNP
8	1091202	rs7822337	A	G	100	PASS	AC=1757;AF=0.350839;AN=5008;NS=2504;DP=16414;EAS_AF=0.1815;AMR_AF=0.4712;AFR_AF=0.202;EUR_AF=0.5686;SAS_AF=0.4172;AA=G|||;VT=SNP
8	1091262	rs7839167	C	T	100	PASS	AC=1085;AF=0.216653;AN=5008;NS=2504;DP=16468;EAS_AF=0.1567;AMR_AF=0.1585;AFR_AF=0.289;EUR_AF=0.1948;SAS_AF=0.2444;AA=C|||;VT=SNP
8	1091866	rs116093297	G	C	100	PASS	AC=318;AF=0.0634984;AN=5008;NS=2504;DP=14437;EAS_AF=0.1577;AMR_AF=0.0202;AFR_AF=0.0469;EUR_AF=0.0189;SAS_AF=0.0654;AA=G|||;VT=SNP
8	1092469	rs1078798	T	C	100	PASS	AC=4213;AF=0.841254;AN=5008;NS=2504;DP=19769;EAS_AF=0.7371;AMR_AF=0.8703;AFR_AF=0.8782;EUR_AF=0.9046;SAS_AF=0.8129;AA=C|||;VT=SNP
8	1093432	rs6985736	G	A	100	PASS	AC=4113;AF=0.821286;AN=5008;NS=2504;DP=17879;EAS_AF=0.7351;AMR_AF=0.8573;AFR_AF=0.8343;EUR_AF=0.8917;SAS_AF=0.7945;AA=A|||;VT=SNP
8	1093433	rs75932075	G	C	100	PASS	AC=380;AF=0.0758786;AN=5008;NS=2504;DP=17862;EAS_AF=0.1895;AMR_AF=0.0231;AFR_AF=0.0658;EUR_AF=0.0199;SAS_AF=0.0675;AA=G|||;VT=SNP
8	1094105	rs10046782	G	T	100	PASS	AC=1332;AF=0.265974;AN=5008;NS=2504;DP=20695;EAS_AF=0.1468;AMR_AF=0.4078;AFR_AF=0.0953;EUR_AF=0.4374;SAS_AF=0.3425;AA=G|||;VT=SNP
8	1094186	rs17746660	C	T	100	PASS	AC=1354;AF=0.270367;AN=5008;NS=2504;DP=19823;EAS_AF=0.1488;AMR_AF=0.4049;AFR_AF=0.1051;EUR_AF=0.4384;SAS_AF=0.3507;AA=C|||;VT=SNP
8	1094282	rs7840790	T	C	100	PASS	AC=4148;AF=0.828275;AN=5008;NS=2504;DP=20727;EAS_AF=0.7371;AMR_AF=0.8573;AFR_AF=0.8533;EUR_AF=0.8926;SAS_AF=0.8016;AA=C|||;VT=SNP
8	1094614	rs7822145	G	A	100	PASS	AC=4040;AF=0.806709;AN=5008;NS=2504;DP=21871;EAS_AF=0.7361;AMR_AF=0.8458;AFR_AF=0.8313;EUR_AF=0.8489;SAS_AF=0.7751;AA=A|||;VT=SNP
8	1094966	rs145687503	C	T	100	PASS	AC=326;AF=0.0650958;AN=5008;NS=2504;DP=20684;EAS_AF=0.1498;AMR_AF=0.0202;AFR_AF=0.0628;EUR_AF=0.0189;SAS_AF=0.0603;AA=c|||;VT=SNP
8	1094982	rs68112293	A	T	100	PASS	AC=1697;AF=0.338858;AN=5008;NS=2504;DP=21072;EAS_AF=0.1776;AMR_AF=0.4654;AFR_AF=0.1959;EUR_AF=0.5328;SAS_AF=0.409;AA=T|||;VT=SNP
8	1095461	rs13255695	G	A	100	PASS	AC=1690;AF=0.33746;AN=5008;NS=2504;DP=15242;EAS_AF=0.1776;AMR_AF=0.464;AFR_AF=0.1967;EUR_AF=0.5308;SAS_AF=0.4039;AA=A|||;VT=SNP
8	1096280	rs79780227	C	T	100	PASS	AC=332;AF=0.0662939;AN=5008;NS=2504;DP=21959;EAS_AF=0.1498;AMR_AF=0.0216;AFR_AF=0.0651;EUR_AF=0.0199;SAS_AF=0.0613;AA=C|||;VT=SNP
8	1096519	rs12716579	C	A	100	PASS	AC=1681;AF=0.335663;AN=5008;NS=2504;DP=21672;EAS_AF=0.1766;AMR_AF=0.4611;AFR_AF=0.1952;EUR_AF=0.5278;SAS_AF=0.4029;AA=A|||;VT=SNP
8	1096698	rs13273462	G	T	100	PASS	AC=1684;AF=0.336262;AN=5008;NS=2504;DP=20259;EAS_AF=0.1766;AMR_AF=0.4654;AFR_AF=0.1952;EUR_AF=0.5298;SAS_AF=0.4008;AA=T|||;VT=SNP
8	1096724	rs13249033	T	C	100	PASS	AC=4192;AF=0.837061;AN=5008;NS=2504;DP=18933;EAS_AF=0.7361;AMR_AF=0.8602;AFR_AF=0.885;EUR_AF=0.8926;SAS_AF=0.8027;AA=C|||;VT=SNP
8	1096823	rs13273796	G	A	100	PASS	AC=4137;AF=0.826078;AN=5008;NS=2504;DP=19453;EAS_AF=0.7351;AMR_AF=0.8588;AFR_AF=0.8449;EUR_AF=0.8936;SAS_AF=0.8016;AA=A|||;VT=SNP
8	1096837	rs13273811	G	T	100	PASS	AC=1609;AF=0.321286;AN=5008;NS=2504;DP=19540;EAS_AF=0.1766;AMR_AF=0.4524;AFR_AF=0.1891;EUR_AF=0.4851;SAS_AF=0.3875;AA=G|||;VT=SNP
8	1096875	rs13275958	C	T	100	PASS	AC=1683;AF=0.336062;AN=5008;NS=2504;DP=19720;EAS_AF=0.1766;AMR_AF=0.4654;AFR_AF=0.1944;EUR_AF=0.5298;SAS_AF=0.4008;AA=C|||;VT=SNP
8	1097004	rs77848718	C	A	100	PASS	AC=673;AF=0.134385;AN=5008;NS=2504;DP=18728;EAS_AF=0.2401;AMR_AF=0.1844;AFR_AF=0.0938;EUR_AF=0.1203;SAS_AF=0.0593;AA=C|||;VT=SNP
8	1098061	rs12716580	T	C	100	PASS	AC=1675;AF=0.334465;AN=5008;NS=2504;DP=12087;EAS_AF=0.1766;AMR_AF=0.4654;AFR_AF=0.1838;EUR_AF=0.5328;SAS_AF=0.4039;AA=T|||;VT=SNP
8	1098281	rs7822103	A	G	100	PASS	AC=878;AF=0.175319;AN=5008;NS=2504;DP=13749;EAS_AF=0.1607;AMR_AF=0.1455;AFR_AF=0.1074;EUR_AF=0.2137;SAS_AF=0.2638;AA=A|||;VT=SNP
8	1098386	rs7822264	A	G	100	PASS	AC=1690;AF=0.33746;AN=5008;NS=2504;DP=12893;EAS_AF=0.1766;AMR_AF=0.4654;AFR_AF=0.1959;EUR_AF=0.5318;SAS_AF=0.4039;AA=A|||;VT=SNP
8	1098400	rs7826064	T	A	100	PASS	AC=1670;AF=0.333466;AN=5008;NS=2504;DP=12642;EAS_AF=0.1766;AMR_AF=0.4654;AFR_AF=0.1808;EUR_AF=0.5318;SAS_AF=0.4039;AA=T|||;VT=SNP
8	1098509	rs7829644	T	C	100	PASS	AC=1284;AF=0.25639;AN=5008;NS=2504;DP=12245;EAS_AF=0.3185;AMR_AF=0.1671;AFR_AF=0.2239;EUR_AF=0.2336;SAS_AF=0.3231;AA=T|||;VT=SNP
8	1098605	rs73670652	A	T	100	PASS	AC=868;AF=0.173323;AN=5008;NS=2504;DP=12280;EAS_AF=0.1607;AMR_AF=0.1441;AFR_AF=0.1014;EUR_AF=0.2137;SAS_AF=0.2628;AA=A|||;VT=SNP
8	1098607	rs7842718	C	T	100	PASS	AC=4174;AF=0.833466;AN=5008;NS=2504;DP=12292;EAS_AF=0.7361;AMR_AF=0.8573;AFR_AF=0.8722;EUR_AF=0.8936;SAS_AF=0.8027;AA=T|||;VT=SNP
8	1098619	rs11136350	G	T	100	PASS	AC=1445;AF=0.288538;AN=5008;NS=2504;DP=12461;EAS_AF=0.1766;AMR_AF=0.428;AFR_AF=0.0923;EUR_AF=0.4821;SAS_AF=0.3712;AA=T|||;VT=SNP
8	1098938	rs12675272	A	G	100	PASS	AC=1927;AF=0.384784;AN=5008;NS=2504;DP=14214;EAS_AF=0.5595;AMR_AF=0.3516;AFR_AF=0.2935;EUR_AF=0.3569;SAS_AF=0.3804;AA=A|||;VT=SNP
8	1099257	rs10105564	C	T	100	PASS	AC=2944;AF=0.587859;AN=5008;NS=2504;DP=13784;EAS_AF=0.4931;AMR_AF=0.6268;AFR_AF=0.3896;EUR_AF=0.7654;SAS_AF=0.7434;AA=T|||;VT=SNP
8	1099375	rs12681480	C	T	100	PASS	AC=638;AF=0.127396;AN=5008;NS=2504;DP=13781;EAS_AF=0.2411;AMR_AF=0.1844;AFR_AF=0.0688;EUR_AF=0.1203;SAS_AF=0.0562;AA=C|||;VT=SNP
8	1099614	rs10095207	A	G	100	PASS	AC=1664;AF=0.332268;AN=5008;NS=2504;DP=16404;EAS_AF=0.1766;AMR_AF=0.4654;AFR_AF=0.18;EUR_AF=0.5288;SAS_AF=0.4018;AA=A|||;VT=SNP
8	1099704	rs13270217	C	G	100	PASS	AC=850;AF=0.169728;AN=5008;NS=2504;DP=17757;EAS_AF=0.004;AMR_AF=0.2118;AFR_AF=0.1589;EUR_AF=0.2903;SAS_AF=0.2014;AA=a|||;VT=SNP
8	1099986	rs9693703	T	C	100	PASS	AC=1187;AF=0.237021;AN=5008;NS=2504;DP=20195;EAS_AF=0.1627;AMR_AF=0.2133;AFR_AF=0.2905;EUR_AF=0.2187;SAS_AF=0.2771;AA=T|||;VT=SNP
8	1100252	rs10108633	G	A	100	PASS	AC=1434;AF=0.286342;AN=5008;NS=2504;DP=18899;EAS_AF=0.1736;AMR_AF=0.428;AFR_AF=0.0923;EUR_AF=0.4821;SAS_AF=0.363;AA=G|||;VT=SNP
8	1100618	rs13277739	G	A	100	PASS	AC=1655;AF=0.330471;AN=5008;NS=2504;DP=18254;EAS_AF=0.1736;AMR_AF=0.4611;AFR_AF=0.1823;EUR_AF=0.5258;SAS_AF=0.3988;AA=G|||;VT=SNP
8	1101010	rs28680657	T	C	100	PASS	AC=816;AF=0.162939;AN=5008;NS=2504;DP=17569;EAS_AF=0.1696;AMR_AF=0.255;AFR_AF=0.0219;EUR_AF=0.2366;SAS_AF=0.2055;AA=T|||;VT=SNP
8	1101839	rs7831984	C	G	100	PASS	AC=1630;AF=0.325479;AN=5008;NS=2504;DP=20110;EAS_AF=0.3274;AMR_AF=0.1931;AFR_AF=0.469;EUR_AF=0.2396;SAS_AF=0.3119;AA=G|||;VT=SNP
8	1101954	rs7832117	C	A	100	PASS	AC=1418;AF=0.283147;AN=5008;NS=2504;DP=19337;EAS_AF=0.3264;AMR_AF=0.1758;AFR_AF=0.3207;EUR_AF=0.2366;SAS_AF=0.3119;AA=A|||;VT=SNP
8	1102015	rs7831165	G	A	100	PASS	AC=1621;AF=0.323682;AN=5008;NS=2504;DP=18239;EAS_AF=0.3274;AMR_AF=0.1931;AFR_AF=0.4629;EUR_AF=0.2396;SAS_AF=0.3108;AA=A|||;VT=SNP
8	1102112	rs7819343	T	A	100	PASS	AC=1459;AF=0.291334;AN=5008;NS=2504;DP=18998;EAS_AF=0.3274;AMR_AF=0.1816;AFR_AF=0.3464;EUR_AF=0.2396;SAS_AF=0.3108;AA=T|||;VT=SNP
8	1102269	rs7819618	T	G	100	PASS	AC=1115;AF=0.222644;AN=5008;NS=2504;DP=18703;EAS_AF=0.1597;AMR_AF=0.1643;AFR_AF=0.2821;EUR_AF=0.2187;SAS_AF=0.2526;AA=T|||;VT=SNP
8	1102518	rs59266211	C	T	100	PASS	AC=353;AF=0.0704872;AN=5008;NS=2504;DP=18630;EAS_AF=0.1617;AMR_AF=0.0159;AFR_AF=0.0764;EUR_AF=0.0209;SAS_AF=0.0583;AA=C|||;VT=SNP
8	1103477	rs62487484	C	G	100	PASS	AC=788;AF=0.157348;AN=5008;NS=2504;DP=18748;EAS_AF=0.2222;AMR_AF=0.2075;AFR_AF=0.1793;EUR_AF=0.1262;SAS_AF=0.0573;AA=C|||;VT=SNP
8	1104749	rs1869033	T	C	100	PASS	AC=4145;AF=0.827676;AN=5008;NS=2504;DP=14502;EAS_AF=0.7698;AMR_AF=0.8602;AFR_AF=0.8359;EUR_AF=0.8817;SAS_AF=0.7975;AA=C|||;VT=SNP
8	1105431	rs17065707	C	T	100	PASS	AC=903;AF=0.180312;AN=5008;NS=2504;DP=11727;EAS_AF=0.2202;AMR_AF=0.2133;AFR_AF=0.2292;EUR_AF=0.164;SAS_AF=0.0665;AA=C|||;VT=SNP
8	1105818	rs7834689	A	C	100	PASS	AC=1341;AF=0.267772;AN=5008;NS=2504;DP=13023;EAS_AF=0.377;AMR_AF=0.2046;AFR_AF=0.2163;EUR_AF=0.2018;SAS_AF=0.3374;AA=A|||;VT=SNP
8	1105897	rs7815978	G	C	100	PASS	AC=1976;AF=0.394569;AN=5008;NS=2504;DP=12376;EAS_AF=0.381;AMR_AF=0.3876;AFR_AF=0.264;EUR_AF=0.495;SAS_AF=0.4867;AA=G|||;VT=SNP
8	1106049	rs7817250	C	T	100	PASS	AC=3753;AF=0.749401;AN=5008;NS=2504;DP=10974;EAS_AF=0.7718;AMR_AF=0.8775;AFR_AF=0.531;EUR_AF=0.8807;SAS_AF=0.7955;AA=T|||;VT=SNP
8	1106408	rs17815470	C	G	100	PASS	AC=749;AF=0.149561;AN=5008;NS=2504;DP=11509;EAS_AF=0.1815;AMR_AF=0.2896;AFR_AF=0.0166;EUR_AF=0.17;SAS_AF=0.1759;AA=C|||;VT=SNP
8	1107048	rs1451883	A	T	100	PASS	AC=4236;AF=0.845847;AN=5008;NS=2504;DP=16377;EAS_AF=0.7748;AMR_AF=0.9121;AFR_AF=0.8729;EUR_AF=0.8817;SAS_AF=0.7986;AA=A|||;VT=SNP
8	1107201	rs1451884	A	G	100	PASS	AC=4082;AF=0.815096;AN=5008;NS=2504;DP=17416;EAS_AF=0.7927;AMR_AF=0.8977;AFR_AF=0.7458;EUR_AF=0.8877;SAS_AF=0.7986;AA=A|||;VT=SNP
8	1108064	rs2336702	G	C	100	PASS	AC=4237;AF=0.846046;AN=5008;NS=2504;DP=20053;EAS_AF=0.7738;AMR_AF=0.9121;AFR_AF=0.8737;EUR_AF=0.8817;SAS_AF=0.7996;AA=G|||;VT=SNP
8	1108087	rs2878769	T	C	100	PASS	AC=4288;AF=0.85623;AN=5008;NS=2504;DP=20537;EAS_AF=0.7768;AMR_AF=0.9193;AFR_AF=0.885;EUR_AF=0.8936;SAS_AF=0.816;AA=C|||;VT=SNP
8	1108543	rs10109919	T	C	100	PASS	AC=914;AF=0.182508;AN=5008;NS=2504;DP=19566;EAS_AF=0.1706;AMR_AF=0.1585;AFR_AF=0.121;EUR_AF=0.2078;SAS_AF=0.2689;AA=T|||;VT=SNP
8	1108571	rs13273049	T	C	100	PASS	AC=1773;AF=0.354034;AN=5008;NS=2504;DP=19885;EAS_AF=0.2083;AMR_AF=0.4971;AFR_AF=0.2602;EUR_AF=0.4881;SAS_AF=0.3916;AA=T|||;VT=SNP
8	1108759	rs11782880	G	A	100	PASS	AC=2129;AF=0.42512;AN=5008;NS=2504;DP=16995;EAS_AF=0.1786;AMR_AF=0.5058;AFR_AF=0.5613;EUR_AF=0.4761;SAS_AF=0.3855;AA=g|||;VT=SNP
8	1109617	rs4735987	G	C	100	PASS	AC=766;AF=0.152955;AN=5008;NS=2504;DP=16117;EAS_AF=0.1835;AMR_AF=0.2882;AFR_AF=0.0151;EUR_AF=0.172;SAS_AF=0.1922;AA=G|||;VT=SNP
8	1110480	rs10099450	G	A	100	PASS	AC=1222;AF=0.24401;AN=5008;NS=2504;DP=19571;EAS_AF=0.1845;AMR_AF=0.3285;AFR_AF=0.3154;EUR_AF=0.2058;SAS_AF=0.1881;AA=A|||;VT=SNP
8	1110655	rs10103326	C	T	100	PASS	AC=967;AF=0.193091;AN=5008;NS=2504;DP=17971;EAS_AF=0.1845;AMR_AF=0.3156;AFR_AF=0.1301;EUR_AF=0.2048;SAS_AF=0.1881;AA=C|||;VT=SNP
8	1110773	rs10102610	G	A	100	PASS	AC=962;AF=0.192093;AN=5008;NS=2504;DP=17688;EAS_AF=0.1825;AMR_AF=0.3127;AFR_AF=0.1286;EUR_AF=0.2048;SAS_AF=0.1892;AA=G|||;VT=SNP
8	1110914	rs10093077	T	G	100	PASS	AC=809;AF=0.161542;AN=5008;NS=2504;DP=19600;EAS_AF=0.1825;AMR_AF=0.2954;AFR_AF=0.0182;EUR_AF=0.1988;SAS_AF=0.2004;AA=T|||;VT=SNP
8	1110952	rs62487487	G	A	100	PASS	AC=732;AF=0.146166;AN=5008;NS=2504;DP=19774;EAS_AF=0.2153;AMR_AF=0.1988;AFR_AF=0.1566;EUR_AF=0.1223;SAS_AF=0.0481;AA=A|||;VT=SNP
8	1111140	rs1451885	T	C	100	PASS	AC=4085;AF=0.815695;AN=5008;NS=2504;DP=19406;EAS_AF=0.7768;AMR_AF=0.8818;AFR_AF=0.8298;EUR_AF=0.834;SAS_AF=0.771;AA=T|||;VT=SNP
8	1111158	rs7008181	T	C	100	PASS	AC=452;AF=0.0902556;AN=5008;NS=2504;DP=19802;EAS_AF=0.2113;AMR_AF=0.0317;AFR_AF=0.0734;EUR_AF=0.0437;SAS_AF=0.0777;AA=T|||;VT=SNP
8	1111472	rs935822	C	T	100	PASS	AC=1492;AF=0.297923;AN=5008;NS=2504;DP=19473;EAS_AF=0.1865;AMR_AF=0.4669;AFR_AF=0.115;EUR_AF=0.4712;SAS_AF=0.362;AA=C|||;VT=SNP
8	1111612	rs62487488	C	T	100	PASS	AC=845;AF=0.16873;AN=5008;NS=2504;DP=17756;EAS_AF=0.2133;AMR_AF=0.2075;AFR_AF=0.2375;EUR_AF=0.1203;SAS_AF=0.0521;AA=C|||;VT=SNP
8	1111619	rs62487489	G	A	100	PASS	AC=883;AF=0.176318;AN=5008;NS=2504;DP=17438;EAS_AF=0.2153;AMR_AF=0.2089;AFR_AF=0.264;EUR_AF=0.1203;SAS_AF=0.0521;AA=G|||;VT=SNP
8	1111736	rs62487490	C	G	100	PASS	AC=2389;AF=0.477037;AN=5008;NS=2504;DP=15169;EAS_AF=0.5883;AMR_AF=0.4107;AFR_AF=0.5257;EUR_AF=0.3966;SAS_AF=0.4264;AA=C|||;VT=SNP
8	1111737	rs935823	C	T	100	PASS	AC=1692;AF=0.337859;AN=5008;NS=2504;DP=15311;EAS_AF=0.1865;AMR_AF=0.4957;AFR_AF=0.239;EUR_AF=0.4801;SAS_AF=0.3691;AA=C|||;VT=SNP
8	1112047	rs60394043	C	A	100	PASS	AC=1805;AF=0.360423;AN=5008;NS=2504;DP=15894;EAS_AF=0.3829;AMR_AF=0.3631;AFR_AF=0.3911;EUR_AF=0.3241;SAS_AF=0.3313;AA=A|||;VT=SNP
8	1113382	rs7813013	T	G	100	PASS	AC=2496;AF=0.498403;AN=5008;NS=2504;DP=13349;EAS_AF=0.4147;AMR_AF=0.7017;AFR_AF=0.4334;EUR_AF=0.6004;SAS_AF=0.4233;AA=T|||;VT=SNP
8	1114069	rs11784999	C	G	100	PASS	AC=4286;AF=0.855831;AN=5008;NS=2504;DP=12846;EAS_AF=0.7738;AMR_AF=0.9251;AFR_AF=0.9092;EUR_AF=0.8946;SAS_AF=0.7791;AA=G|||;VT=SNP
8	1114441	rs11774885	A	G	100	PASS	AC=4334;AF=0.865415;AN=5008;NS=2504;DP=16437;EAS_AF=0.7728;AMR_AF=0.9193;AFR_AF=0.9244;EUR_AF=0.8867;SAS_AF=0.8211;AA=G|||;VT=SNP
8	1114557	rs62487538	G	A	100	PASS	AC=571;AF=0.114018;AN=5008;NS=2504;DP=16807;EAS_AF=0.2163;AMR_AF=0.1427;AFR_AF=0.0522;EUR_AF=0.1252;SAS_AF=0.0603;AA=G|||;VT=SNP
8	1114668	rs10096144	T	C	100	PASS	AC=2126;AF=0.424521;AN=5008;NS=2504;DP=18287;EAS_AF=0.4484;AMR_AF=0.6628;AFR_AF=0.149;EUR_AF=0.5924;SAS_AF=0.4305;AA=T|||;VT=SNP
8	1114679	rs62487539	T	G	100	PASS	AC=678;AF=0.135383;AN=5008;NS=2504;DP=18727;EAS_AF=0.2183;AMR_AF=0.2017;AFR_AF=0.0598;EUR_AF=0.167;SAS_AF=0.0726;AA=T|||;VT=SNP
8	1114717	rs62487540	T	C	100	PASS	AC=920;AF=0.183706;AN=5008;NS=2504;DP=19543;EAS_AF=0.1667;AMR_AF=0.1513;AFR_AF=0.1271;EUR_AF=0.1998;SAS_AF=0.2843;AA=T|||;VT=SNP
8	1114735	rs62487541	C	T	100	PASS	AC=865;AF=0.172724;AN=5008;NS=2504;DP=19594;EAS_AF=0.1577;AMR_AF=0.1513;AFR_AF=0.1097;EUR_AF=0.1978;SAS_AF=0.2628;AA=C|||;VT=SNP
8	1114849	rs10096352	T	C	100	PASS	AC=3266;AF=0.652157;AN=5008;NS=2504;DP=18000;EAS_AF=0.6151;AMR_AF=0.7637;AFR_AF=0.6891;EUR_AF=0.6779;SAS_AF=0.5348;AA=C|||;VT=SNP
8	1114954	rs75191694	G	C	100	PASS	AC=890;AF=0.177716;AN=5008;NS=2504;DP=15722;EAS_AF=0.1577;AMR_AF=0.1513;AFR_AF=0.1104;EUR_AF=0.2008;SAS_AF=0.2843;AA=G|||;VT=SNP
8	1114962	rs62487542	A	G	100	PASS	AC=890;AF=0.177716;AN=5008;NS=2504;DP=15438;EAS_AF=0.1577;AMR_AF=0.1513;AFR_AF=0.1104;EUR_AF=0.2008;SAS_AF=0.2843;AA=G|||;VT=SNP
8	1114974	rs62487543	A	G	100	PASS	AC=890;AF=0.177716;AN=5008;NS=2504;DP=15030;EAS_AF=0.1577;AMR_AF=0.1513;AFR_AF=0.1104;EUR_AF=0.2008;SAS_AF=0.2843;AA=A|||;VT=SNP
8	1115283	rs55701965	G	A	100	PASS	AC=1421;AF=0.283746;AN=5008;NS=2504;DP=12016;EAS_AF=0.1954;AMR_AF=0.464;AFR_AF=0.0885;EUR_AF=0.4324;SAS_AF=0.3579;AA=G|||;VT=SNP
8	1115647	rs4355799	G	A	100	PASS	AC=4162;AF=0.83107;AN=5008;NS=2504;DP=16774;EAS_AF=0.7718;AMR_AF=0.9063;AFR_AF=0.8109;EUR_AF=0.8787;SAS_AF=0.817;AA=A|||;VT=SNP
8	1116279	rs7823761	A	G	100	PASS	AC=3805;AF=0.759784;AN=5008;NS=2504;DP=16705;EAS_AF=0.5784;AMR_AF=0.889;AFR_AF=0.7685;EUR_AF=0.8509;SAS_AF=0.7495;AA=G|||;VT=SNP
8	1116599	rs7827676	A	G	100	PASS	AC=888;AF=0.177316;AN=5008;NS=2504;DP=15790;EAS_AF=0.1647;AMR_AF=0.1484;AFR_AF=0.1074;EUR_AF=0.1988;SAS_AF=0.2832;AA=A|||;VT=SNP
8	1116609	rs7844296	C	A	100	PASS	AC=888;AF=0.177316;AN=5008;NS=2504;DP=15623;EAS_AF=0.1647;AMR_AF=0.1484;AFR_AF=0.1074;EUR_AF=0.1988;SAS_AF=0.2832;AA=C|||;VT=SNP
8	1116638	rs7827800	A	G	100	PASS	AC=890;AF=0.177716;AN=5008;NS=2504;DP=15924;EAS_AF=0.1647;AMR_AF=0.1484;AFR_AF=0.1082;EUR_AF=0.1978;SAS_AF=0.2853;AA=A|||;VT=SNP
8	1116746	rs7827976	A	T	100	PASS	AC=910;AF=0.181709;AN=5008;NS=2504;DP=16330;EAS_AF=0.1647;AMR_AF=0.1484;AFR_AF=0.1241;EUR_AF=0.1988;SAS_AF=0.2832;AA=A|||;VT=SNP
8	1116809	rs10113837	G	A	100	PASS	AC=2099;AF=0.419129;AN=5008;NS=2504;DP=17664;EAS_AF=0.4137;AMR_AF=0.6657;AFR_AF=0.149;EUR_AF=0.5984;SAS_AF=0.4305;AA=G|||;VT=SNP
8	1116918	rs10086026	G	T	100	PASS	AC=2537;AF=0.506589;AN=5008;NS=2504;DP=15993;EAS_AF=0.4137;AMR_AF=0.7046;AFR_AF=0.4002;EUR_AF=0.6451;SAS_AF=0.4632;AA=G|||;VT=SNP
8	1116992	rs62487544	T	C	100	PASS	AC=683;AF=0.136382;AN=5008;NS=2504;DP=14022;EAS_AF=0.2232;AMR_AF=0.2017;AFR_AF=0.0605;EUR_AF=0.167;SAS_AF=0.0716;AA=T|||;VT=SNP
8	1117048	rs73184509	A	C	100	PASS	AC=888;AF=0.177316;AN=5008;NS=2504;DP=14522;EAS_AF=0.1647;AMR_AF=0.1484;AFR_AF=0.1074;EUR_AF=0.1988;SAS_AF=0.2832;AA=a|||;VT=SNP
8	1117050	rs115851325	C	T	100	PASS	AC=337;AF=0.0672923;AN=5008;NS=2504;DP=14682;EAS_AF=0.1508;AMR_AF=0.0173;AFR_AF=0.0582;EUR_AF=0.0278;SAS_AF=0.0695;AA=C|||;VT=SNP
8	1117158	rs10087098	C	A	100	PASS	AC=3464;AF=0.691693;AN=5008;NS=2504;DP=16957;EAS_AF=0.5804;AMR_AF=0.8545;AFR_AF=0.5212;EUR_AF=0.8529;SAS_AF=0.7556;AA=A|||;VT=SNP
8	1117164	rs10086277	G	A	100	PASS	AC=3425;AF=0.683906;AN=5008;NS=2504;DP=17328;EAS_AF=0.5794;AMR_AF=0.853;AFR_AF=0.5068;EUR_AF=0.8439;SAS_AF=0.7464;AA=A|||;VT=SNP
8	1117180	rs10104676	T	G	100	PASS	AC=2109;AF=0.421126;AN=5008;NS=2504;DP=17931;EAS_AF=0.4137;AMR_AF=0.6671;AFR_AF=0.1558;EUR_AF=0.5984;SAS_AF=0.4305;AA=T|||;VT=SNP
8	1117186	rs73184510	G	A	100	PASS	AC=888;AF=0.177316;AN=5008;NS=2504;DP=18050;EAS_AF=0.1657;AMR_AF=0.1484;AFR_AF=0.1067;EUR_AF=0.1988;SAS_AF=0.2832;AA=G|||;VT=SNP
8	1117385	rs62487545	A	T	100	PASS	AC=887;AF=0.177117;AN=5008;NS=2504;DP=15148;EAS_AF=0.1647;AMR_AF=0.1484;AFR_AF=0.1067;EUR_AF=0.1988;SAS_AF=0.2832;AA=A|||;VT=SNP
8	1117515	rs62487546	G	A	100	PASS	AC=886;AF=0.176917;AN=5008;NS=2504;DP=18887;EAS_AF=0.1647;AMR_AF=0.1484;AFR_AF=0.1067;EUR_AF=0.1978;SAS_AF=0.2832;AA=A|||;VT=SNP
8	1117519	rs62487547	A	C	100	PASS	AC=886;AF=0.176917;AN=5008;NS=2504;DP=19065;EAS_AF=0.1647;AMR_AF=0.1484;AFR_AF=0.1067;EUR_AF=0.1978;SAS_AF=0.2832;AA=C|||;VT=SNP
8	1117580	rs62487548	G	T	100	PASS	AC=886;AF=0.176917;AN=5008;NS=2504;DP=19903;EAS_AF=0.1647;AMR_AF=0.1484;AFR_AF=0.1067;EUR_AF=0.1978;SAS_AF=0.2832;AA=g|||;VT=SNP
8	1117592	rs2060813	G	T	100	PASS	AC=4128;AF=0.824281;AN=5008;NS=2504;DP=19805;EAS_AF=0.7302;AMR_AF=0.9035;AFR_AF=0.8192;EUR_AF=0.8777;SAS_AF=0.817;AA=t|||;VT=SNP
8	1117658	rs62487549	T	C	100	PASS	AC=889;AF=0.177516;AN=5008;NS=2504;DP=18143;EAS_AF=0.1657;AMR_AF=0.1484;AFR_AF=0.1074;EUR_AF=0.1988;SAS_AF=0.2832;AA=t|||;VT=SNP
8	1117672	rs62487550	C	T	100	PASS	AC=888;AF=0.177316;AN=5008;NS=2504;DP=18002;EAS_AF=0.1657;AMR_AF=0.1484;AFR_AF=0.1074;EUR_AF=0.1978;SAS_AF=0.2832;AA=t|||;VT=SNP
8	1117739	rs13260791	A	G	100	PASS	AC=3448;AF=0.688498;AN=5008;NS=2504;DP=16420;EAS_AF=0.5794;AMR_AF=0.853;AFR_AF=0.5242;EUR_AF=0.8439;SAS_AF=0.7464;AA=a|||;VT=SNP
8	1117745	rs62487551	T	G	100	PASS	AC=846;AF=0.16893;AN=5008;NS=2504;DP=16052;EAS_AF=0.1657;AMR_AF=0.1499;AFR_AF=0.1044;EUR_AF=0.1988;SAS_AF=0.2423;AA=t|||;VT=SNP
8	1119247	rs35953739	G	A	100	PASS	AC=2082;AF=0.415735;AN=5008;NS=2504;DP=18464;EAS_AF=0.4058;AMR_AF=0.6628;AFR_AF=0.1437;EUR_AF=0.5984;SAS_AF=0.4305;AA=g|||;VT=SNP
8	1119267	rs7820656	C	G	100	PASS	AC=887;AF=0.177117;AN=5008;NS=2504;DP=18527;EAS_AF=0.1647;AMR_AF=0.1484;AFR_AF=0.1067;EUR_AF=0.1988;SAS_AF=0.2832;AA=c|||;VT=SNP
8	1119590	rs114825528	T	A	100	PASS	AC=1398;AF=0.279153;AN=5008;NS=2504;DP=20220;EAS_AF=0.1825;AMR_AF=0.4611;AFR_AF=0.0825;EUR_AF=0.4314;SAS_AF=0.3589;AA=t|||;VT=SNP
8	1121421	rs12676991	C	T	100	PASS	AC=612;AF=0.122204;AN=5008;NS=2504;DP=19688;EAS_AF=0.2222;AMR_AF=0.1902;AFR_AF=0.0567;EUR_AF=0.1223;SAS_AF=0.0593;AA=-|||;VT=SNP
8	1122846	rs7812706	G	A	100	PASS	AC=838;AF=0.167332;AN=5008;NS=2504;DP=19053;EAS_AF=0.1657;AMR_AF=0.1513;AFR_AF=0.1051;EUR_AF=0.1968;SAS_AF=0.2342;AA=N|||;VT=SNP
8	1123171	rs116267322	C	T	100	PASS	AC=385;AF=0.076877;AN=5008;NS=2504;DP=19109;EAS_AF=0.1587;AMR_AF=0.0173;AFR_AF=0.0582;EUR_AF=0.0278;SAS_AF=0.1104;AA=c|||;VT=SNP
8	1123178	rs62488984	G	A	100	PASS	AC=609;AF=0.121605;AN=5008;NS=2504;DP=18584;EAS_AF=0.2192;AMR_AF=0.1902;AFR_AF=0.056;EUR_AF=0.1223;SAS_AF=0.0603;AA=g|||;VT=SNP
8	1123202	rs7814224	C	T	100	PASS	AC=843;AF=0.168331;AN=5008;NS=2504;DP=18627;EAS_AF=0.1657;AMR_AF=0.1513;AFR_AF=0.1074;EUR_AF=0.1998;SAS_AF=0.2331;AA=c|||;VT=SNP
8	1123264	rs58128329	G	A	100	PASS	AC=338;AF=0.067492;AN=5008;NS=2504;DP=18758;EAS_AF=0.1062;AMR_AF=0.0461;AFR_AF=0.1014;EUR_AF=0.0308;SAS_AF=0.0348;AA=g|||;VT=SNP
8	1123269	rs7814374	C	T	100	PASS	AC=3400;AF=0.678914;AN=5008;NS=2504;DP=18967;EAS_AF=0.5685;AMR_AF=0.8559;AFR_AF=0.5265;EUR_AF=0.8439;SAS_AF=0.7035;AA=c|||;VT=SNP
8	1123532	rs11774974	C	T	100	PASS	AC=1496;AF=0.298722;AN=5008;NS=2504;DP=15303;EAS_AF=0.1835;AMR_AF=0.4769;AFR_AF=0.0915;EUR_AF=0.4841;SAS_AF=0.3804;AA=c|||;VT=SNP
8	1123625	rs114214683	G	T	100	PASS	AC=351;AF=0.0700879;AN=5008;NS=2504;DP=17106;EAS_AF=0.1587;AMR_AF=0.0173;AFR_AF=0.0325;EUR_AF=0.0278;SAS_AF=0.1104;AA=g|||;VT=SNP
8	1123630	rs4327880	T	C	100	PASS	AC=3904;AF=0.779553;AN=5008;NS=2504;DP=17505;EAS_AF=0.7262;AMR_AF=0.8761;AFR_AF=0.7277;EUR_AF=0.831;SAS_AF=0.7832;AA=N|||;VT=SNP
8	1123662	rs6558417	A	G	100	PASS	AC=3903;AF=0.779353;AN=5008;NS=2504;DP=18388;EAS_AF=0.7262;AMR_AF=0.8761;AFR_AF=0.7269;EUR_AF=0.831;SAS_AF=0.7832;AA=N|||;VT=SNP
8	1123686	rs62488987	G	T	100	PASS	AC=612;AF=0.122204;AN=5008;NS=2504;DP=18524;EAS_AF=0.2192;AMR_AF=0.1902;AFR_AF=0.056;EUR_AF=0.1252;SAS_AF=0.0603;AA=g|||;VT=SNP
8	1123727	rs62488988	A	G	100	PASS	AC=846;AF=0.16893;AN=5008;NS=2504;DP=18772;EAS_AF=0.1657;AMR_AF=0.1513;AFR_AF=0.1089;EUR_AF=0.1998;SAS_AF=0.2342;AA=N|||;VT=SNP
8	1123729	rs116485224	C	A	100	PASS	AC=301;AF=0.0601038;AN=5008;NS=2504;DP=18881;EAS_AF=0.1052;AMR_AF=0.0331;AFR_AF=0.0809;EUR_AF=0.0308;SAS_AF=0.0348;AA=N|||;VT=SNP
8	1123818	rs62488989	G	T	100	PASS	AC=672;AF=0.134185;AN=5008;NS=2504;DP=18868;EAS_AF=0.2192;AMR_AF=0.1988;AFR_AF=0.0605;EUR_AF=0.166;SAS_AF=0.0675;AA=g|||;VT=SNP
8	1123909	rs13268317	A	C	100	PASS	AC=1496;AF=0.298722;AN=5008;NS=2504;DP=17936;EAS_AF=0.1835;AMR_AF=0.4769;AFR_AF=0.0908;EUR_AF=0.4841;SAS_AF=0.3814;AA=a|||;VT=SNP
8	1124003	rs13276204	T	G	100	PASS	AC=668;AF=0.133387;AN=5008;NS=2504;DP=19315;EAS_AF=0.006;AMR_AF=0.1816;AFR_AF=0.0711;EUR_AF=0.2783;SAS_AF=0.1656;AA=t|||;VT=SNP
8	1124025	rs79435448	C	T	100	PASS	AC=194;AF=0.038738;AN=5008;NS=2504;DP=19454;EAS_AF=0.1052;AMR_AF=0.0303;AFR_AF=0.0015;EUR_AF=0.0308;SAS_AF=0.0348;AA=c|||;VT=SNP
8	1124032	rs13267567	C	T	100	PASS	AC=1465;AF=0.292532;AN=5008;NS=2504;DP=19582;EAS_AF=0.1647;AMR_AF=0.4726;AFR_AF=0.0908;EUR_AF=0.4781;SAS_AF=0.3783;AA=N|||;VT=SNP
8	1124116	rs73184516	G	T	100	PASS	AC=617;AF=0.123203;AN=5008;NS=2504;DP=21759;EAS_AF=0.006;AMR_AF=0.1744;AFR_AF=0.0371;EUR_AF=0.2773;SAS_AF=0.1656;AA=g|||;VT=SNP
8	1124196	rs79309593	G	A	100	PASS	AC=354;AF=0.0706869;AN=5008;NS=2504;DP=23248;EAS_AF=0.1607;AMR_AF=0.0173;AFR_AF=0.0325;EUR_AF=0.0288;SAS_AF=0.1104;AA=g|||;VT=SNP
8	1124347	rs73184518	A	G	100	PASS	AC=832;AF=0.166134;AN=5008;NS=2504;DP=26556;EAS_AF=0.1776;AMR_AF=0.2997;AFR_AF=0.0182;EUR_AF=0.2078;SAS_AF=0.2168;AA=a|||;VT=SNP
8	1124404	rs62488990	A	T	100	PASS	AC=603;AF=0.120407;AN=5008;NS=2504;DP=29221;EAS_AF=0.2192;AMR_AF=0.1902;AFR_AF=0.056;EUR_AF=0.1223;SAS_AF=0.0542;AA=a|||;VT=SNP
8	1124645	rs73184519	C	T	100	PASS	AC=811;AF=0.161941;AN=5008;NS=2504;DP=28036;EAS_AF=0.1597;AMR_AF=0.1427;AFR_AF=0.1059;EUR_AF=0.1789;SAS_AF=0.2362;AA=c|||;VT=SNP
8	1124916	rs13275152	G	A	100	PASS	AC=2314;AF=0.462061;AN=5008;NS=2504;DP=21308;EAS_AF=0.4008;AMR_AF=0.6715;AFR_AF=0.3162;EUR_AF=0.5994;SAS_AF=0.4325;AA=G|||;VT=SNP
8	1125040	rs13275464	G	A	100	PASS	AC=2316;AF=0.46246;AN=5008;NS=2504;DP=18662;EAS_AF=0.4008;AMR_AF=0.6715;AFR_AF=0.3177;EUR_AF=0.5994;SAS_AF=0.4325;AA=G|||;VT=SNP
8	1125145	rs12216796	T	A	100	PASS	AC=841;AF=0.167931;AN=5008;NS=2504;DP=16972;EAS_AF=0.1597;AMR_AF=0.1513;AFR_AF=0.1082;EUR_AF=0.1978;SAS_AF=0.2382;AA=T|||;VT=SNP
8	1125539	rs12216825	G	A	100	PASS	AC=838;AF=0.167332;AN=5008;NS=2504;DP=19804;EAS_AF=0.1597;AMR_AF=0.1542;AFR_AF=0.1044;EUR_AF=0.1988;SAS_AF=0.2372;AA=G|||;VT=SNP
8	1125806	rs4735988	G	T	100	PASS	AC=2311;AF=0.461462;AN=5008;NS=2504;DP=19704;EAS_AF=0.4008;AMR_AF=0.6686;AFR_AF=0.3154;EUR_AF=0.5994;SAS_AF=0.4325;AA=G|||;VT=SNP
8	1125826	rs4735989	G	C	100	PASS	AC=2327;AF=0.464657;AN=5008;NS=2504;DP=19785;EAS_AF=0.4018;AMR_AF=0.6729;AFR_AF=0.3162;EUR_AF=0.6074;SAS_AF=0.4356;AA=G|||;VT=SNP
8	1125852	rs17746774	C	G	100	PASS	AC=349;AF=0.0696885;AN=5008;NS=2504;DP=19866;EAS_AF=0.0377;AMR_AF=0.0994;AFR_AF=0.0091;EUR_AF=0.1471;SAS_AF=0.0838;AA=C|||;VT=SNP
8	1125905	rs61658473	C	T	100	PASS	AC=332;AF=0.0662939;AN=5008;NS=2504;DP=18811;EAS_AF=0.1429;AMR_AF=0.0173;AFR_AF=0.0575;EUR_AF=0.0278;SAS_AF=0.0736;AA=C|||;VT=SNP
8	1125913	rs4735990	C	G	100	PASS	AC=2335;AF=0.466254;AN=5008;NS=2504;DP=18840;EAS_AF=0.4018;AMR_AF=0.6758;AFR_AF=0.3207;EUR_AF=0.6074;SAS_AF=0.4356;AA=C|||;VT=SNP
8	1126075	rs7815649	T	C	100	PASS	AC=842;AF=0.168131;AN=5008;NS=2504;DP=19096;EAS_AF=0.1597;AMR_AF=0.1542;AFR_AF=0.1074;EUR_AF=0.1988;SAS_AF=0.2372;AA=T|||;VT=SNP
8	1126184	rs7815814	T	C	100	PASS	AC=3901;AF=0.778954;AN=5008;NS=2504;DP=17760;EAS_AF=0.7292;AMR_AF=0.8804;AFR_AF=0.7398;EUR_AF=0.84;SAS_AF=0.7485;AA=C|||;VT=SNP
8	1126263	rs11992998	T	C	100	PASS	AC=3871;AF=0.772963;AN=5008;NS=2504;DP=16610;EAS_AF=0.7302;AMR_AF=0.8761;AFR_AF=0.7239;EUR_AF=0.832;SAS_AF=0.7495;AA=C|||;VT=SNP
8	1126279	rs11992229	A	T	100	PASS	AC=839;AF=0.167532;AN=5008;NS=2504;DP=16673;EAS_AF=0.1597;AMR_AF=0.1542;AFR_AF=0.1051;EUR_AF=0.1988;SAS_AF=0.2372;AA=A|||;VT=SNP
8	1126288	rs13254037	A	G	100	PASS	AC=1416;AF=0.282748;AN=5008;NS=2504;DP=16264;EAS_AF=0.1815;AMR_AF=0.4611;AFR_AF=0.0915;EUR_AF=0.4324;SAS_AF=0.365;AA=A|||;VT=SNP
8	1126302	rs35833711	C	G	100	PASS	AC=664;AF=0.132588;AN=5008;NS=2504;DP=16109;EAS_AF=0.006;AMR_AF=0.1772;AFR_AF=0.0719;EUR_AF=0.2773;SAS_AF=0.1646;AA=C|||;VT=SNP
8	1126334	rs11988562	C	G	100	PASS	AC=842;AF=0.168131;AN=5008;NS=2504;DP=16311;EAS_AF=0.1597;AMR_AF=0.1542;AFR_AF=0.1074;EUR_AF=0.1988;SAS_AF=0.2372;AA=C|||;VT=SNP
8	1126378	rs13251186	G	A	100	PASS	AC=2312;AF=0.461661;AN=5008;NS=2504;DP=15627;EAS_AF=0.4008;AMR_AF=0.6686;AFR_AF=0.3162;EUR_AF=0.5994;SAS_AF=0.4325;AA=G|||;VT=SNP
8	1126434	rs11993074	T	C	100	PASS	AC=845;AF=0.16873;AN=5008;NS=2504;DP=15527;EAS_AF=0.1597;AMR_AF=0.1542;AFR_AF=0.1051;EUR_AF=0.1988;SAS_AF=0.2434;AA=T|||;VT=SNP
8	1126558	rs17065727	G	A	100	PASS	AC=911;AF=0.181909;AN=5008;NS=2504;DP=18867;EAS_AF=0.2192;AMR_AF=0.2104;AFR_AF=0.233;EUR_AF=0.168;SAS_AF=0.0685;AA=G|||;VT=SNP
8	1126560	rs17753492	T	C	100	PASS	AC=339;AF=0.0676917;AN=5008;NS=2504;DP=18933;EAS_AF=0.1706;AMR_AF=0.0173;AFR_AF=0.0416;EUR_AF=0.0278;SAS_AF=0.0736;AA=T|||;VT=SNP
8	1126710	rs13261371	C	G	100	PASS	AC=2128;AF=0.42492;AN=5008;NS=2504;DP=17077;EAS_AF=0.3502;AMR_AF=0.513;AFR_AF=0.3828;EUR_AF=0.4751;SAS_AF=0.4448;AA=C|||;VT=SNP
8	1126790	rs28453719	G	C	100	PASS	AC=884;AF=0.176518;AN=5008;NS=2504;DP=18443;EAS_AF=0.1597;AMR_AF=0.1542;AFR_AF=0.1324;EUR_AF=0.1988;SAS_AF=0.2464;AA=G|||;VT=SNP
8	1126952	rs12216839	G	C	100	PASS	AC=1057;AF=0.211062;AN=5008;NS=2504;DP=20110;EAS_AF=0.1587;AMR_AF=0.1585;AFR_AF=0.2761;EUR_AF=0.1899;SAS_AF=0.2362;AA=C|||;VT=SNP
8	1127048	rs12216768	C	T	100	PASS	AC=1075;AF=0.214657;AN=5008;NS=2504;DP=20556;EAS_AF=0.1597;AMR_AF=0.1657;AFR_AF=0.2769;EUR_AF=0.1998;SAS_AF=0.2372;AA=T|||;VT=SNP
8	1127133	rs12216819	T	C	100	PASS	AC=1073;AF=0.214257;AN=5008;NS=2504;DP=20449;EAS_AF=0.1587;AMR_AF=0.1657;AFR_AF=0.2761;EUR_AF=0.1998;SAS_AF=0.2372;AA=C|||;VT=SNP
8	1127789	rs10109283	C	G	100	PASS	AC=2409;AF=0.48103;AN=5008;NS=2504;DP=16730;EAS_AF=0.5724;AMR_AF=0.67;AFR_AF=0.1853;EUR_AF=0.6233;SAS_AF=0.5061;AA=c|||;VT=SNP
8	1127961	rs17753504	A	G	100	PASS	AC=377;AF=0.0752796;AN=5008;NS=2504;DP=17915;EAS_AF=0.1637;AMR_AF=0.0173;AFR_AF=0.0749;EUR_AF=0.0278;SAS_AF=0.0746;AA=A|||;VT=SNP
8	1127982	rs7838311	C	A	100	PASS	AC=1071;AF=0.213858;AN=5008;NS=2504;DP=17830;EAS_AF=0.1577;AMR_AF=0.1643;AFR_AF=0.2761;EUR_AF=0.2008;SAS_AF=0.2362;AA=C|||;VT=SNP
8	1128101	rs57340108	A	C	100	PASS	AC=343;AF=0.0684904;AN=5008;NS=2504;DP=17930;EAS_AF=0.1647;AMR_AF=0.0173;AFR_AF=0.0484;EUR_AF=0.0278;SAS_AF=0.0746;AA=A|||;VT=SNP
8	1128276	rs7837726	G	A	100	PASS	AC=1068;AF=0.213259;AN=5008;NS=2504;DP=19707;EAS_AF=0.1567;AMR_AF=0.1643;AFR_AF=0.2753;EUR_AF=0.1998;SAS_AF=0.2362;AA=A|||;VT=SNP
8	1128347	rs75783779	C	T	100	PASS	AC=662;AF=0.132188;AN=5008;NS=2504;DP=16376;EAS_AF=0.2133;AMR_AF=0.1974;AFR_AF=0.0598;EUR_AF=0.164;SAS_AF=0.0675;AA=c|||;VT=SNP
8	1128356	rs7837870	G	A	100	PASS	AC=1066;AF=0.212859;AN=5008;NS=2504;DP=15741;EAS_AF=0.1558;AMR_AF=0.1643;AFR_AF=0.2746;EUR_AF=0.1998;SAS_AF=0.2362;AA=G|||;VT=SNP
8	1128417	rs13271287	G	A	100	PASS	AC=1436;AF=0.286741;AN=5008;NS=2504;DP=15936;EAS_AF=0.1954;AMR_AF=0.4611;AFR_AF=0.0893;EUR_AF=0.4404;SAS_AF=0.3661;AA=G|||;VT=SNP
8	1128493	rs7842417	C	T	100	PASS	AC=1066;AF=0.212859;AN=5008;NS=2504;DP=18677;EAS_AF=0.1567;AMR_AF=0.1643;AFR_AF=0.2738;EUR_AF=0.1998;SAS_AF=0.2362;AA=C|||;VT=SNP
8	1128558	rs1562923	C	A	100	PASS	AC=3162;AF=0.63139;AN=5008;NS=2504;DP=20096;EAS_AF=0.5645;AMR_AF=0.8228;AFR_AF=0.4228;EUR_AF=0.8032;SAS_AF=0.6697;AA=a|||;VT=SNP
8	1128928	rs17815633	C	T	100	PASS	AC=315;AF=0.0628994;AN=5008;NS=2504;DP=15713;EAS_AF=0.1587;AMR_AF=0.0173;AFR_AF=0.0325;EUR_AF=0.0278;SAS_AF=0.0736;AA=C|||;VT=SNP
8	1128998	rs1463247	T	C	100	PASS	AC=1019;AF=0.203474;AN=5008;NS=2504;DP=16131;EAS_AF=0.2123;AMR_AF=0.2305;AFR_AF=0.3071;EUR_AF=0.17;SAS_AF=0.0695;AA=T|||;VT=SNP
8	1129073	rs17746852	C	G	100	PASS	AC=347;AF=0.0692891;AN=5008;NS=2504;DP=19020;EAS_AF=0.0387;AMR_AF=0.098;AFR_AF=0.0076;EUR_AF=0.1481;SAS_AF=0.0828;AA=C|||;VT=SNP
8	1129192	rs1463246	A	G	100	PASS	AC=2897;AF=0.578474;AN=5008;NS=2504;DP=20187;EAS_AF=0.5714;AMR_AF=0.7089;AFR_AF=0.4887;EUR_AF=0.6402;SAS_AF=0.5511;AA=G|||;VT=SNP
8	1129317	rs77077947	G	C	100	PASS	AC=341;AF=0.0680911;AN=5008;NS=2504;DP=17166;EAS_AF=0.1597;AMR_AF=0.0173;AFR_AF=0.0507;EUR_AF=0.0278;SAS_AF=0.0746;AA=G|||;VT=SNP
8	1129397	rs17753522	G	A	100	PASS	AC=662;AF=0.132188;AN=5008;NS=2504;DP=16400;EAS_AF=0.2133;AMR_AF=0.1974;AFR_AF=0.0605;EUR_AF=0.163;SAS_AF=0.0675;AA=G|||;VT=SNP
8	1129565	rs17753534	G	A	100	PASS	AC=339;AF=0.0676917;AN=5008;NS=2504;DP=17509;EAS_AF=0.1587;AMR_AF=0.0173;AFR_AF=0.0492;EUR_AF=0.0278;SAS_AF=0.0757;AA=G|||;VT=SNP
8	1129655	rs17815675	A	T	100	PASS	AC=337;AF=0.0672923;AN=5008;NS=2504;DP=17694;EAS_AF=0.1587;AMR_AF=0.0173;AFR_AF=0.0492;EUR_AF=0.0278;SAS_AF=0.0736;AA=a|||;VT=SNP
8	1129686	rs75942091	C	T	100	PASS	AC=338;AF=0.067492;AN=5008;NS=2504;DP=16587;EAS_AF=0.1587;AMR_AF=0.0173;AFR_AF=0.0492;EUR_AF=0.0278;SAS_AF=0.0746;AA=C|||;VT=SNP
8	1129931	rs17815681	C	T	100	PASS	AC=338;AF=0.067492;AN=5008;NS=2504;DP=17061;EAS_AF=0.1587;AMR_AF=0.0173;AFR_AF=0.0492;EUR_AF=0.0278;SAS_AF=0.0746;AA=C|||;VT=SNP
8	1129996	rs10104013	A	G	100	PASS	AC=494;AF=0.0986422;AN=5008;NS=2504;DP=17708;EAS_AF=0.1726;AMR_AF=0.196;AFR_AF=0.0076;EUR_AF=0.0915;SAS_AF=0.0838;AA=A|||;VT=SNP
8	1130074	rs7821310	G	A	100	PASS	AC=2837;AF=0.566494;AN=5008;NS=2504;DP=18429;EAS_AF=0.5714;AMR_AF=0.7046;AFR_AF=0.4539;EUR_AF=0.6322;SAS_AF=0.5481;AA=A|||;VT=SNP
8	1130164	rs7821457	G	C	100	PASS	AC=2854;AF=0.569888;AN=5008;NS=2504;DP=20036;EAS_AF=0.5714;AMR_AF=0.7075;AFR_AF=0.4644;EUR_AF=0.6332;SAS_AF=0.5481;AA=C|||;VT=SNP
8	1130275	rs73184529	G	C	100	PASS	AC=595;AF=0.11881;AN=5008;NS=2504;DP=20087;EAS_AF=0.006;AMR_AF=0.1628;AFR_AF=0.0401;EUR_AF=0.2614;SAS_AF=0.1636;AA=G|||;VT=SNP
8	1130291	rs7844065	T	C	100	PASS	AC=2849;AF=0.56889;AN=5008;NS=2504;DP=20172;EAS_AF=0.5714;AMR_AF=0.7075;AFR_AF=0.4614;EUR_AF=0.6322;SAS_AF=0.5481;AA=T|||;VT=SNP
8	1130300	rs7821624	G	C	100	PASS	AC=2849;AF=0.56889;AN=5008;NS=2504;DP=20182;EAS_AF=0.5714;AMR_AF=0.7075;AFR_AF=0.4614;EUR_AF=0.6322;SAS_AF=0.5481;AA=C|||;VT=SNP
8	1130374	rs7844194	T	C	100	PASS	AC=753;AF=0.150359;AN=5008;NS=2504;DP=19443;EAS_AF=0.1587;AMR_AF=0.0533;AFR_AF=0.3064;EUR_AF=0.0358;SAS_AF=0.1176;AA=T|||;VT=SNP
8	1130401	rs80272011	C	G	100	PASS	AC=317;AF=0.0632987;AN=5008;NS=2504;DP=20396;EAS_AF=0.1597;AMR_AF=0.0173;AFR_AF=0.0325;EUR_AF=0.0278;SAS_AF=0.0746;AA=C|||;VT=SNP
8	1130427	rs4548202	G	A	100	PASS	AC=2845;AF=0.568091;AN=5008;NS=2504;DP=21362;EAS_AF=0.5714;AMR_AF=0.7061;AFR_AF=0.4592;EUR_AF=0.6312;SAS_AF=0.5491;AA=A|||;VT=SNP
8	1130454	rs77003070	G	T	100	PASS	AC=317;AF=0.0632987;AN=5008;NS=2504;DP=22302;EAS_AF=0.1587;AMR_AF=0.0173;AFR_AF=0.0325;EUR_AF=0.0288;SAS_AF=0.0746;AA=G|||;VT=SNP
8	1130473	rs4620310	C	T	100	PASS	AC=2103;AF=0.419928;AN=5008;NS=2504;DP=22145;EAS_AF=0.4117;AMR_AF=0.6556;AFR_AF=0.1528;EUR_AF=0.5974;SAS_AF=0.4397;AA=C|||;VT=SNP
8	1130538	rs4268146	T	C	100	PASS	AC=2092;AF=0.417732;AN=5008;NS=2504;DP=10817;EAS_AF=0.4117;AMR_AF=0.6542;AFR_AF=0.1551;EUR_AF=0.5944;SAS_AF=0.4294;AA=T|||;VT=SNP
8	1130694	rs28444396	C	T	100	PASS	AC=2856;AF=0.570288;AN=5008;NS=2504;DP=22260;EAS_AF=0.5764;AMR_AF=0.7075;AFR_AF=0.4622;EUR_AF=0.6302;SAS_AF=0.5511;AA=T|||;VT=SNP
8	1130741	rs61145151	C	G	100	PASS	AC=765;AF=0.152756;AN=5008;NS=2504;DP=24095;EAS_AF=0.1667;AMR_AF=0.0533;AFR_AF=0.3086;EUR_AF=0.0368;SAS_AF=0.1176;AA=C|||;VT=SNP
8	1130902	rs28756328	G	A	100	PASS	AC=2837;AF=0.566494;AN=5008;NS=2504;DP=19584;EAS_AF=0.5685;AMR_AF=0.7032;AFR_AF=0.4576;EUR_AF=0.6302;SAS_AF=0.5491;AA=A|||;VT=SNP
8	1131480	rs7818243	T	C	100	PASS	AC=1681;AF=0.335663;AN=5008;NS=2504;DP=17704;EAS_AF=0.2688;AMR_AF=0.2406;AFR_AF=0.4977;EUR_AF=0.2773;SAS_AF=0.3129;AA=T|||;VT=SNP
8	1131738	rs17815699	A	G	100	PASS	AC=353;AF=0.0704872;AN=5008;NS=2504;DP=19383;EAS_AF=0.1706;AMR_AF=0.0173;AFR_AF=0.0514;EUR_AF=0.0278;SAS_AF=0.0746;AA=A|||;VT=SNP
8	1131774	rs76260366	G	C	100	PASS	AC=1000;AF=0.199681;AN=5008;NS=2504;DP=19169;EAS_AF=0.1706;AMR_AF=0.0648;AFR_AF=0.4773;EUR_AF=0.0368;SAS_AF=0.1176;AA=G|||;VT=SNP
8	1131778	rs75142762	T	G	100	PASS	AC=997;AF=0.199081;AN=5008;NS=2504;DP=18936;EAS_AF=0.1696;AMR_AF=0.0648;AFR_AF=0.4773;EUR_AF=0.0348;SAS_AF=0.1176;AA=G|||;VT=SNP
8	1131821	rs17065738	T	C	100	PASS	AC=1003;AF=0.20028;AN=5008;NS=2504;DP=17796;EAS_AF=0.1706;AMR_AF=0.0648;AFR_AF=0.4796;EUR_AF=0.0368;SAS_AF=0.1176;AA=C|||;VT=SNP
8	1131870	rs62489001	G	A	100	PASS	AC=676;AF=0.134984;AN=5008;NS=2504;DP=18536;EAS_AF=0.2232;AMR_AF=0.196;AFR_AF=0.0598;EUR_AF=0.165;SAS_AF=0.0716;AA=G|||;VT=SNP
8	1131959	rs17065740	A	G	100	PASS	AC=1682;AF=0.335863;AN=5008;NS=2504;DP=21346;EAS_AF=0.3938;AMR_AF=0.2608;AFR_AF=0.5416;EUR_AF=0.2018;SAS_AF=0.1892;AA=G|||;VT=SNP
8	1132046	rs60000622	A	G	100	PASS	AC=1002;AF=0.20008;AN=5008;NS=2504;DP=22157;EAS_AF=0.1706;AMR_AF=0.0648;AFR_AF=0.4788;EUR_AF=0.0368;SAS_AF=0.1176;AA=G|||;VT=SNP
8	1132061	rs17065743	T	C	100	PASS	AC=1022;AF=0.204073;AN=5008;NS=2504;DP=21911;EAS_AF=0.1905;AMR_AF=0.0648;AFR_AF=0.4788;EUR_AF=0.0368;SAS_AF=0.1176;AA=C|||;VT=SNP
8	1132174	rs17815711	G	C	100	PASS	AC=307;AF=0.0613019;AN=5008;NS=2504;DP=22261;EAS_AF=0.1706;AMR_AF=0.0173;AFR_AF=0.0159;EUR_AF=0.0288;SAS_AF=0.0746;AA=G|||;VT=SNP
8	1132267	rs17815735	C	A	100	PASS	AC=327;AF=0.0652955;AN=5008;NS=2504;DP=21650;EAS_AF=0.1696;AMR_AF=0.0173;AFR_AF=0.0325;EUR_AF=0.0278;SAS_AF=0.0746;AA=C|||;VT=SNP
8	1132684	rs77114754	C	T	100	PASS	AC=469;AF=0.0936502;AN=5008;NS=2504;DP=20454;EAS_AF=0.1181;AMR_AF=0.0548;AFR_AF=0.0855;EUR_AF=0.0497;SAS_AF=0.1524;AA=c|||;VT=SNP
8	1132761	rs17065746	T	C	100	PASS	AC=997;AF=0.199081;AN=5008;NS=2504;DP=19283;EAS_AF=0.1696;AMR_AF=0.0648;AFR_AF=0.4758;EUR_AF=0.0368;SAS_AF=0.1176;AA=c|||;VT=SNP
8	1132830	rs79607902	G	A	100	PASS	AC=585;AF=0.116813;AN=5008;NS=2504;DP=16794;EAS_AF=0.2232;AMR_AF=0.1744;AFR_AF=0.053;EUR_AF=0.1133;SAS_AF=0.0562;AA=g|||;VT=SNP
8	1132882	rs74740724	G	A	100	PASS	AC=326;AF=0.0650958;AN=5008;NS=2504;DP=17707;EAS_AF=0.1687;AMR_AF=0.0173;AFR_AF=0.0325;EUR_AF=0.0278;SAS_AF=0.0746;AA=g|||;VT=SNP
8	1133157	rs17065750	G	C	100	PASS	AC=975;AF=0.194688;AN=5008;NS=2504;DP=16723;EAS_AF=0.1696;AMR_AF=0.0648;AFR_AF=0.4592;EUR_AF=0.0368;SAS_AF=0.1176;AA=g|||;VT=SNP
8	1133247	rs6558418	C	T	100	PASS	AC=456;AF=0.0910543;AN=5008;NS=2504;DP=17192;EAS_AF=0.119;AMR_AF=0.0519;AFR_AF=0.0847;EUR_AF=0.0437;SAS_AF=0.1472;AA=c|||;VT=SNP
8	1133355	rs12334702	C	T	100	PASS	AC=3074;AF=0.613818;AN=5008;NS=2504;DP=20109;EAS_AF=0.5585;AMR_AF=0.732;AFR_AF=0.6278;EUR_AF=0.6501;SAS_AF=0.5307;AA=t|||;VT=SNP
8	1133526	rs12335257	G	A	100	PASS	AC=773;AF=0.154353;AN=5008;NS=2504;DP=19142;EAS_AF=0.1597;AMR_AF=0.3055;AFR_AF=0.0197;EUR_AF=0.1859;SAS_AF=0.1912;AA=G|||;VT=SNP
8	1133589	rs7841125	C	T	100	PASS	AC=761;AF=0.151957;AN=5008;NS=2504;DP=17080;EAS_AF=0.1667;AMR_AF=0.0548;AFR_AF=0.3056;EUR_AF=0.0358;SAS_AF=0.1176;AA=C|||;VT=SNP
8	1133613	rs7841138	C	T	100	PASS	AC=775;AF=0.154752;AN=5008;NS=2504;DP=15732;EAS_AF=0.1696;AMR_AF=0.0576;AFR_AF=0.3124;EUR_AF=0.0358;SAS_AF=0.1176;AA=C|||;VT=SNP
8	1133625	rs7841249	C	G	100	PASS	AC=998;AF=0.199281;AN=5008;NS=2504;DP=15547;EAS_AF=0.1696;AMR_AF=0.0648;AFR_AF=0.4766;EUR_AF=0.0368;SAS_AF=0.1176;AA=A|||;VT=SNP
8	1133859	rs75431443	C	T	100	PASS	AC=320;AF=0.0638978;AN=5008;NS=2504;DP=19979;EAS_AF=0.1696;AMR_AF=0.0173;AFR_AF=0.0159;EUR_AF=0.0318;SAS_AF=0.0859;AA=C|||;VT=SNP
8	1133860	rs7824869	A	G	100	PASS	AC=790;AF=0.157748;AN=5008;NS=2504;DP=20010;EAS_AF=0.1696;AMR_AF=0.0576;AFR_AF=0.3124;EUR_AF=0.0398;SAS_AF=0.1288;AA=A|||;VT=SNP
8	1133936	rs6558419	T	C	100	PASS	AC=994;AF=0.198482;AN=5008;NS=2504;DP=19266;EAS_AF=0.1696;AMR_AF=0.0648;AFR_AF=0.4743;EUR_AF=0.0368;SAS_AF=0.1166;AA=t|||;VT=SNP
8	1134075	rs7840798	G	C	100	PASS	AC=778;AF=0.155351;AN=5008;NS=2504;DP=16440;EAS_AF=0.1696;AMR_AF=0.0576;AFR_AF=0.3147;EUR_AF=0.0358;SAS_AF=0.1176;AA=G|||;VT=SNP
8	1134166	rs7825330	A	G	100	PASS	AC=732;AF=0.146166;AN=5008;NS=2504;DP=18404;EAS_AF=0.1696;AMR_AF=0.0576;AFR_AF=0.3116;EUR_AF=0.0338;SAS_AF=0.0767;AA=A|||;VT=SNP
8	1134511	rs11998278	G	T	100	PASS	AC=444;AF=0.0886581;AN=5008;NS=2504;DP=17429;EAS_AF=0.0833;AMR_AF=0.0533;AFR_AF=0.0961;EUR_AF=0.0457;SAS_AF=0.1534;AA=G|||;VT=SNP
8	1134522	rs59110602	A	G	100	PASS	AC=778;AF=0.155351;AN=5008;NS=2504;DP=17650;EAS_AF=0.1696;AMR_AF=0.0576;AFR_AF=0.3147;EUR_AF=0.0358;SAS_AF=0.1176;AA=A|||;VT=SNP
8	1134559	rs58867660	A	G	100	PASS	AC=779;AF=0.155551;AN=5008;NS=2504;DP=17819;EAS_AF=0.1696;AMR_AF=0.0576;AFR_AF=0.3154;EUR_AF=0.0358;SAS_AF=0.1176;AA=A|||;VT=SNP
8	1134907	rs73537214	T	G	100	PASS	AC=777;AF=0.155152;AN=5008;NS=2504;DP=18783;EAS_AF=0.1696;AMR_AF=0.0576;AFR_AF=0.3139;EUR_AF=0.0358;SAS_AF=0.1176;AA=T|||;VT=SNP
8	1134968	rs79820797	A	G	100	PASS	AC=777;AF=0.155152;AN=5008;NS=2504;DP=17484;EAS_AF=0.1696;AMR_AF=0.0576;AFR_AF=0.3139;EUR_AF=0.0358;SAS_AF=0.1176;AA=G|||;VT=SNP
8	1134976	rs76354950	C	G	100	PASS	AC=777;AF=0.155152;AN=5008;NS=2504;DP=17355;EAS_AF=0.1696;AMR_AF=0.0576;AFR_AF=0.3139;EUR_AF=0.0358;SAS_AF=0.1176;AA=G|||;VT=SNP
8	1135013	rs73537217	G	A	100	PASS	AC=777;AF=0.155152;AN=5008;NS=2504;DP=16829;EAS_AF=0.1696;AMR_AF=0.0576;AFR_AF=0.3139;EUR_AF=0.0358;SAS_AF=0.1176;AA=G|||;VT=SNP
8	1135049	rs35658574	G	A	100	PASS	AC=700;AF=0.139776;AN=5008;NS=2504;DP=16164;EAS_AF=0.006;AMR_AF=0.1816;AFR_AF=0.0666;EUR_AF=0.3072;SAS_AF=0.1748;AA=G|||;VT=SNP
8	1135242	rs73537222	C	T	100	PASS	AC=775;AF=0.154752;AN=5008;NS=2504;DP=19778;EAS_AF=0.1677;AMR_AF=0.0576;AFR_AF=0.3139;EUR_AF=0.0358;SAS_AF=0.1176;AA=C|||;VT=SNP
8	1135279	rs73537272	T	A	100	PASS	AC=774;AF=0.154553;AN=5008;NS=2504;DP=18273;EAS_AF=0.1667;AMR_AF=0.0576;AFR_AF=0.3139;EUR_AF=0.0358;SAS_AF=0.1176;AA=T|||;VT=SNP
8	1135414	rs75774322	G	A	100	PASS	AC=347;AF=0.0692891;AN=5008;NS=2504;DP=18232;EAS_AF=0.1667;AMR_AF=0.0173;AFR_AF=0.0499;EUR_AF=0.0278;SAS_AF=0.0746;AA=G|||;VT=SNP
8	1135468	rs73537277	T	C	100	PASS	AC=933;AF=0.186302;AN=5008;NS=2504;DP=19080;EAS_AF=0.1696;AMR_AF=0.0677;AFR_AF=0.4259;EUR_AF=0.0368;SAS_AF=0.1176;AA=t|||;VT=SNP
8	1135530	rs78863634	G	A	100	PASS	AC=324;AF=0.0646965;AN=5008;NS=2504;DP=21050;EAS_AF=0.1667;AMR_AF=0.0173;AFR_AF=0.0325;EUR_AF=0.0278;SAS_AF=0.0746;AA=A|||;VT=SNP
8	1135604	rs73537278	T	C	100	PASS	AC=774;AF=0.154553;AN=5008;NS=2504;DP=21625;EAS_AF=0.1667;AMR_AF=0.0576;AFR_AF=0.3139;EUR_AF=0.0358;SAS_AF=0.1176;AA=T|||;VT=SNP
8	1135778	rs114058640	G	T	100	PASS	AC=324;AF=0.0646965;AN=5008;NS=2504;DP=19494;EAS_AF=0.1667;AMR_AF=0.0173;AFR_AF=0.0325;EUR_AF=0.0278;SAS_AF=0.0746;AA=G|||;VT=SNP
8	1135814	rs10109506	T	A	100	PASS	AC=3831;AF=0.764976;AN=5008;NS=2504;DP=19701;EAS_AF=0.6458;AMR_AF=0.8386;AFR_AF=0.8048;EUR_AF=0.7962;SAS_AF=0.7495;AA=A|||;VT=SNP
8	1136015	rs13261832	G	A	100	PASS	AC=2233;AF=0.445887;AN=5008;NS=2504;DP=18525;EAS_AF=0.3353;AMR_AF=0.5403;AFR_AF=0.3933;EUR_AF=0.5239;SAS_AF=0.4836;AA=g|||;VT=SNP
8	1136087	rs62489002	G	A	100	PASS	AC=908;AF=0.18131;AN=5008;NS=2504;DP=17589;EAS_AF=0.2252;AMR_AF=0.2061;AFR_AF=0.2292;EUR_AF=0.164;SAS_AF=0.0716;AA=g|||;VT=SNP
8	1136127	rs78943803	C	T	100	PASS	AC=323;AF=0.0644968;AN=5008;NS=2504;DP=18165;EAS_AF=0.1657;AMR_AF=0.0173;AFR_AF=0.0325;EUR_AF=0.0278;SAS_AF=0.0746;AA=c|||;VT=SNP
8	1136170	rs73537288	G	A	100	PASS	AC=777;AF=0.155152;AN=5008;NS=2504;DP=17929;EAS_AF=0.1696;AMR_AF=0.0576;AFR_AF=0.3139;EUR_AF=0.0358;SAS_AF=0.1176;AA=g|||;VT=SNP
8	1136251	rs73537289	A	G	100	PASS	AC=778;AF=0.155351;AN=5008;NS=2504;DP=18211;EAS_AF=0.1696;AMR_AF=0.0576;AFR_AF=0.3147;EUR_AF=0.0358;SAS_AF=0.1176;AA=g|||;VT=SNP
8	1136302	rs73537291	T	C	100	PASS	AC=845;AF=0.16873;AN=5008;NS=2504;DP=18598;EAS_AF=0.1696;AMR_AF=0.0591;AFR_AF=0.3646;EUR_AF=0.0358;SAS_AF=0.1176;AA=c|||;VT=SNP
8	1136713	rs10113245	T	C	100	PASS	AC=306;AF=0.0611022;AN=5008;NS=2504;DP=17855;EAS_AF=0.0397;AMR_AF=0.0807;AFR_AF=0.0061;EUR_AF=0.1213;SAS_AF=0.0818;AA=t|||;VT=SNP
8	1136739	rs59987561	C	A	100	PASS	AC=820;AF=0.163738;AN=5008;NS=2504;DP=18066;EAS_AF=0.1696;AMR_AF=0.0591;AFR_AF=0.3457;EUR_AF=0.0358;SAS_AF=0.1176;AA=a|||;VT=SNP
8	1136773	rs77919171	C	T	100	PASS	AC=465;AF=0.0928514;AN=5008;NS=2504;DP=18274;EAS_AF=0.0833;AMR_AF=0.0562;AFR_AF=0.0961;EUR_AF=0.0557;SAS_AF=0.1626;AA=c|||;VT=SNP
8	1136774	rs60985496	G	T	100	PASS	AC=942;AF=0.188099;AN=5008;NS=2504;DP=18232;EAS_AF=0.1696;AMR_AF=0.0591;AFR_AF=0.4372;EUR_AF=0.0368;SAS_AF=0.1176;AA=t|||;VT=SNP
8	1136803	rs57414278	A	T	100	PASS	AC=813;AF=0.16234;AN=5008;NS=2504;DP=17550;EAS_AF=0.1696;AMR_AF=0.0562;AFR_AF=0.3419;EUR_AF=0.0358;SAS_AF=0.1176;AA=a|||;VT=SNP
8	1137023	rs60015836	G	A	100	PASS	AC=1002;AF=0.20008;AN=5008;NS=2504;DP=16438;EAS_AF=0.1696;AMR_AF=0.0648;AFR_AF=0.4796;EUR_AF=0.0368;SAS_AF=0.1176;AA=a|||;VT=SNP
8	1137025	rs60792436	T	A	100	PASS	AC=1686;AF=0.336661;AN=5008;NS=2504;DP=16321;EAS_AF=0.3958;AMR_AF=0.2637;AFR_AF=0.5431;EUR_AF=0.1998;SAS_AF=0.1892;AA=a|||;VT=SNP
8	1137161	rs61384416	T	C	100	PASS	AC=350;AF=0.0698882;AN=5008;NS=2504;DP=20429;EAS_AF=0.1696;AMR_AF=0.0173;AFR_AF=0.0499;EUR_AF=0.0278;SAS_AF=0.0746;AA=t|||;VT=SNP
8	1137220	rs61697611	C	T	100	PASS	AC=350;AF=0.0698882;AN=5008;NS=2504;DP=19096;EAS_AF=0.1696;AMR_AF=0.0173;AFR_AF=0.0499;EUR_AF=0.0278;SAS_AF=0.0746;AA=-|||;VT=SNP
8	1137455	rs191527438	C	T	100	PASS	AC=678;AF=0.135383;AN=5008;NS=2504;DP=16693;EAS_AF=0.2262;AMR_AF=0.1974;AFR_AF=0.0605;EUR_AF=0.163;SAS_AF=0.0706;AA=-|||;VT=SNP
8	1137547	rs183256083	C	T	100	PASS	AC=341;AF=0.0680911;AN=5008;NS=2504;DP=20344;EAS_AF=0.1696;AMR_AF=0.0173;AFR_AF=0.0424;EUR_AF=0.0278;SAS_AF=0.0757;AA=-|||;VT=SNP
8	1137595	rs62489004	T	C	100	PASS	AC=682;AF=0.136182;AN=5008;NS=2504;DP=21075;EAS_AF=0.2262;AMR_AF=0.1974;AFR_AF=0.0635;EUR_AF=0.163;SAS_AF=0.0706;AA=-|||;VT=SNP
8	1137946	rs117214704	C	T	100	PASS	AC=447;AF=0.0892572;AN=5008;NS=2504;DP=15594;EAS_AF=0.0823;AMR_AF=0.0519;AFR_AF=0.0968;EUR_AF=0.0457;SAS_AF=0.1575;AA=-|||;VT=SNP
8	1137947	rs117540343	C	T	100	PASS	AC=512;AF=0.102236;AN=5008;NS=2504;DP=15654;EAS_AF=0.0367;AMR_AF=0.0893;AFR_AF=0.1498;EUR_AF=0.1233;SAS_AF=0.093;AA=-|||;VT=SNP
8	1138021	rs36076800	G	A	100	PASS	AC=1020;AF=0.203674;AN=5008;NS=2504;DP=16452;EAS_AF=0.3958;AMR_AF=0.2176;AFR_AF=0.1029;EUR_AF=0.1889;SAS_AF=0.1472;AA=-|||;VT=SNP
8	1138053	rs35364096	C	G	100	PASS	AC=690;AF=0.13778;AN=5008;NS=2504;DP=17352;EAS_AF=0.006;AMR_AF=0.1801;AFR_AF=0.0688;EUR_AF=0.3042;SAS_AF=0.1656;AA=-|||;VT=SNP
8	1138404	rs141529469	A	G	100	PASS	AC=1135;AF=0.226637;AN=5008;NS=2504;DP=15202;EAS_AF=0.2272;AMR_AF=0.2349;AFR_AF=0.3752;EUR_AF=0.174;SAS_AF=0.0736;AA=-|||;VT=SNP
8	1138415	rs7016616	A	G	100	PASS	AC=4655;AF=0.929513;AN=5008;NS=2504;DP=14935;EAS_AF=0.8542;AMR_AF=0.9755;AFR_AF=0.9985;EUR_AF=0.9334;SAS_AF=0.8773;AA=-|||;VT=SNP
8	1138486	rs147137109	G	A	100	PASS	AC=451;AF=0.0900559;AN=5008;NS=2504;DP=15925;EAS_AF=0.0883;AMR_AF=0.0533;AFR_AF=0.0953;EUR_AF=0.0457;SAS_AF=0.1564;AA=-|||;VT=SNP
8	1138634	rs13257422	C	T	100	PASS	AC=1484;AF=0.296326;AN=5008;NS=2504;DP=17041;EAS_AF=0.1677;AMR_AF=0.5101;AFR_AF=0.087;EUR_AF=0.495;SAS_AF=0.3558;AA=c|||;VT=SNP
8	1139133	rs11785265	C	G	100	PASS	AC=692;AF=0.138179;AN=5008;NS=2504;DP=13342;EAS_AF=0.006;AMR_AF=0.1844;AFR_AF=0.0681;EUR_AF=0.3042;SAS_AF=0.1656;AA=C|||;VT=SNP
8	1139204	rs115527996	A	C	100	PASS	AC=327;AF=0.0652955;AN=5008;NS=2504;DP=14702;EAS_AF=0.1687;AMR_AF=0.0173;AFR_AF=0.0325;EUR_AF=0.0278;SAS_AF=0.0757;AA=A|||;VT=SNP
8	1139309	rs11778197	G	A	100	PASS	AC=671;AF=0.133986;AN=5008;NS=2504;DP=18328;EAS_AF=0.006;AMR_AF=0.1801;AFR_AF=0.0681;EUR_AF=0.2932;SAS_AF=0.1585;AA=G|||;VT=SNP
8	1139413	rs62489008	C	A	100	PASS	AC=1045;AF=0.208666;AN=5008;NS=2504;DP=19092;EAS_AF=0.3899;AMR_AF=0.2176;AFR_AF=0.1293;EUR_AF=0.1909;SAS_AF=0.1411;AA=C|||;VT=SNP
8	1139656	rs62489009	G	A	100	PASS	AC=996;AF=0.198882;AN=5008;NS=2504;DP=20719;EAS_AF=0.3899;AMR_AF=0.2161;AFR_AF=0.093;EUR_AF=0.1909;SAS_AF=0.1411;AA=G|||;VT=SNP
8	1139797	rs59099898	G	A	100	PASS	AC=304;AF=0.0607029;AN=5008;NS=2504;DP=16127;EAS_AF=0.1687;AMR_AF=0.0173;AFR_AF=0.0151;EUR_AF=0.0278;SAS_AF=0.0757;AA=G|||;VT=SNP
8	1140498	rs62489010	A	G	100	PASS	AC=886;AF=0.176917;AN=5008;NS=2504;DP=17406;EAS_AF=0.2222;AMR_AF=0.2061;AFR_AF=0.1876;EUR_AF=0.166;SAS_AF=0.1063;AA=G|||;VT=SNP
8	1140526	rs78952705	C	G	100	PASS	AC=326;AF=0.0650958;AN=5008;NS=2504;DP=17034;EAS_AF=0.1716;AMR_AF=0.0173;AFR_AF=0.0325;EUR_AF=0.0278;SAS_AF=0.0716;AA=C|||;VT=SNP
8	1140574	rs10108808	C	T	100	PASS	AC=1985;AF=0.396366;AN=5008;NS=2504;DP=17613;EAS_AF=0.3452;AMR_AF=0.4395;AFR_AF=0.3964;EUR_AF=0.4324;SAS_AF=0.3814;AA=C|||;VT=SNP
8	1140575	rs75000260	G	A	100	PASS	AC=889;AF=0.177516;AN=5008;NS=2504;DP=17651;EAS_AF=0.2222;AMR_AF=0.2075;AFR_AF=0.1884;EUR_AF=0.166;SAS_AF=0.1074;AA=G|||;VT=SNP
8	1140588	rs10108815	C	G	100	PASS	AC=1990;AF=0.397364;AN=5008;NS=2504;DP=19130;EAS_AF=0.3452;AMR_AF=0.4409;AFR_AF=0.3971;EUR_AF=0.4324;SAS_AF=0.3845;AA=C|||;VT=SNP
8	1140766	rs10111719	C	G	100	PASS	AC=1992;AF=0.397764;AN=5008;NS=2504;DP=19250;EAS_AF=0.3452;AMR_AF=0.4496;AFR_AF=0.3933;EUR_AF=0.4344;SAS_AF=0.3834;AA=C|||;VT=SNP
8	1140892	rs13277918	C	T	100	PASS	AC=1974;AF=0.394169;AN=5008;NS=2504;DP=17062;EAS_AF=0.3433;AMR_AF=0.4409;AFR_AF=0.4017;EUR_AF=0.4324;SAS_AF=0.364;AA=c|||;VT=SNP
8	1140958	rs73539280	G	C	100	PASS	AC=1072;AF=0.214058;AN=5008;NS=2504;DP=15100;EAS_AF=0.2232;AMR_AF=0.2277;AFR_AF=0.3101;EUR_AF=0.171;SAS_AF=0.1094;AA=C|||;VT=SNP
8	1141445	rs12676811	T	C	100	PASS	AC=987;AF=0.197085;AN=5008;NS=2504;DP=13724;EAS_AF=0.3641;AMR_AF=0.2291;AFR_AF=0.1331;EUR_AF=0.1213;SAS_AF=0.1667;AA=T|||;VT=SNP
8	1141466	rs11987817	A	G	100	PASS	AC=948;AF=0.189297;AN=5008;NS=2504;DP=15146;EAS_AF=0.1825;AMR_AF=0.1599;AFR_AF=0.1127;EUR_AF=0.2336;SAS_AF=0.2751;AA=A|||;VT=SNP
8	1141640	rs10046607	G	T	100	PASS	AC=3704;AF=0.739617;AN=5008;NS=2504;DP=16508;EAS_AF=0.6825;AMR_AF=0.7867;AFR_AF=0.739;EUR_AF=0.7744;SAS_AF=0.7301;AA=T|||;VT=SNP
8	1141774	rs62489012	C	T	100	PASS	AC=837;AF=0.167133;AN=5008;NS=2504;DP=18358;EAS_AF=0.2173;AMR_AF=0.2046;AFR_AF=0.1891;EUR_AF=0.162;SAS_AF=0.0644;AA=C|||;VT=SNP
8	1141930	rs6989310	C	T	100	PASS	AC=3803;AF=0.759385;AN=5008;NS=2504;DP=20203;EAS_AF=0.6835;AMR_AF=0.8084;AFR_AF=0.7405;EUR_AF=0.825;SAS_AF=0.7607;AA=T|||;VT=SNP
8	1142050	rs6558420	A	G	100	PASS	AC=4677;AF=0.933906;AN=5008;NS=2504;DP=17875;EAS_AF=0.8978;AMR_AF=0.9654;AFR_AF=0.9977;EUR_AF=0.9175;SAS_AF=0.8793;AA=G|||;VT=SNP
8	1142320	rs7013694	T	C	100	PASS	AC=1578;AF=0.315096;AN=5008;NS=2504;DP=17939;EAS_AF=0.2927;AMR_AF=0.1859;AFR_AF=0.4357;EUR_AF=0.2097;SAS_AF=0.3753;AA=T|||;VT=SNP
8	1142350	rs59478164	A	G	100	PASS	AC=942;AF=0.188099;AN=5008;NS=2504;DP=17657;EAS_AF=0.2163;AMR_AF=0.2305;AFR_AF=0.1929;EUR_AF=0.2137;SAS_AF=0.0961;AA=A|||;VT=SNP
8	1142354	rs73670659	C	T	100	PASS	AC=287;AF=0.0573083;AN=5008;NS=2504;DP=17657;EAS_AF=0.1131;AMR_AF=0.0173;AFR_AF=0.0477;EUR_AF=0.0258;SAS_AF=0.0736;AA=C|||;VT=SNP
8	1142490	rs77615422	T	C	100	PASS	AC=188;AF=0.0375399;AN=5008;NS=2504;DP=11823;EAS_AF=0.0863;AMR_AF=0.0144;AFR_AF=0.0068;EUR_AF=0.0586;SAS_AF=0.0235;AA=T|||;VT=SNP
8	1142514	rs66506945	G	A	100	PASS	AC=1557;AF=0.310903;AN=5008;NS=2504;DP=10507;EAS_AF=0.2927;AMR_AF=0.1859;AFR_AF=0.4349;EUR_AF=0.2087;SAS_AF=0.3558;AA=G|||;VT=SNP
8	1142646	rs6994193	C	T	100	PASS	AC=1112;AF=0.222045;AN=5008;NS=2504;DP=10035;EAS_AF=0.2927;AMR_AF=0.1542;AFR_AF=0.1536;EUR_AF=0.1998;SAS_AF=0.3129;AA=C|||;VT=SNP
8	1142846	rs11985011	T	C	100	PASS	AC=1556;AF=0.310703;AN=5008;NS=2504;DP=11602;EAS_AF=0.2937;AMR_AF=0.1859;AFR_AF=0.4327;EUR_AF=0.2097;SAS_AF=0.3558;AA=t|||;VT=SNP
8	1143425	rs10046688	G	C	100	PASS	AC=1268;AF=0.253195;AN=5008;NS=2504;DP=21965;EAS_AF=0.1756;AMR_AF=0.4078;AFR_AF=0.0598;EUR_AF=0.4165;SAS_AF=0.317;AA=G|||;VT=SNP
8	1143494	rs1823668	G	A	100	PASS	AC=1556;AF=0.310703;AN=5008;NS=2504;DP=21235;EAS_AF=0.2927;AMR_AF=0.1816;AFR_AF=0.4365;EUR_AF=0.2078;SAS_AF=0.3569;AA=G|||;VT=SNP
8	1143609	rs1376787	T	A	100	PASS	AC=1555;AF=0.310503;AN=5008;NS=2504;DP=18982;EAS_AF=0.2927;AMR_AF=0.1816;AFR_AF=0.4372;EUR_AF=0.2078;SAS_AF=0.3548;AA=T|||;VT=SNP
8	1143618	rs1376788	G	C	100	PASS	AC=1555;AF=0.310503;AN=5008;NS=2504;DP=18724;EAS_AF=0.2927;AMR_AF=0.1816;AFR_AF=0.4372;EUR_AF=0.2078;SAS_AF=0.3548;AA=G|||;VT=SNP
8	1143766	rs11986022	T	C	100	PASS	AC=1597;AF=0.31889;AN=5008;NS=2504;DP=13856;EAS_AF=0.2937;AMR_AF=0.183;AFR_AF=0.466;EUR_AF=0.2078;SAS_AF=0.3569;AA=C|||;VT=SNP
8	1143782	rs17753642	C	G	100	PASS	AC=1291;AF=0.257788;AN=5008;NS=2504;DP=13865;EAS_AF=0.2927;AMR_AF=0.1686;AFR_AF=0.2753;EUR_AF=0.2048;SAS_AF=0.316;AA=C|||;VT=SNP
8	1143854	rs11784898	C	T	100	PASS	AC=2254;AF=0.45008;AN=5008;NS=2504;DP=13599;EAS_AF=0.3909;AMR_AF=0.6254;AFR_AF=0.3139;EUR_AF=0.6123;SAS_AF=0.4039;AA=C|||;VT=SNP
8	1143876	rs138547503	G	A	100	PASS	AC=205;AF=0.0409345;AN=5008;NS=2504;DP=13206;EAS_AF=0.004;AMR_AF=0.1455;AFR_AF=0.0129;EUR_AF=0.0676;SAS_AF=0.0153;AA=G|||;VT=SNP
8	1143930	rs17815788	C	T	100	PASS	AC=1112;AF=0.222045;AN=5008;NS=2504;DP=15981;EAS_AF=0.2927;AMR_AF=0.1513;AFR_AF=0.1551;EUR_AF=0.1988;SAS_AF=0.3139;AA=C|||;VT=SNP
8	1144023	rs11777844	G	T	100	PASS	AC=626;AF=0.125;AN=5008;NS=2504;DP=17289;EAS_AF=0.0069;AMR_AF=0.1772;AFR_AF=0.0272;EUR_AF=0.2962;SAS_AF=0.1656;AA=G|||;VT=SNP
8	1144060	rs17065769	T	C	100	PASS	AC=1555;AF=0.310503;AN=5008;NS=2504;DP=17442;EAS_AF=0.2927;AMR_AF=0.1816;AFR_AF=0.438;EUR_AF=0.2078;SAS_AF=0.3538;AA=C|||;VT=SNP
8	1144107	rs17065771	C	T	100	PASS	AC=1554;AF=0.310304;AN=5008;NS=2504;DP=17051;EAS_AF=0.2927;AMR_AF=0.1816;AFR_AF=0.4349;EUR_AF=0.2078;SAS_AF=0.3569;AA=C|||;VT=SNP
8	1144187	rs11777892	G	C	100	PASS	AC=3944;AF=0.78754;AN=5008;NS=2504;DP=16280;EAS_AF=0.6815;AMR_AF=0.8271;AFR_AF=0.8464;EUR_AF=0.8131;SAS_AF=0.7628;AA=C|||;VT=SNP
8	1144346	rs73670660	T	C	100	PASS	AC=1548;AF=0.309105;AN=5008;NS=2504;DP=15871;EAS_AF=0.2897;AMR_AF=0.1801;AFR_AF=0.4387;EUR_AF=0.2048;SAS_AF=0.3528;AA=C|||;VT=SNP
8	1144357	rs935826	C	G	100	PASS	AC=1245;AF=0.248602;AN=5008;NS=2504;DP=15352;EAS_AF=0.1796;AMR_AF=0.4006;AFR_AF=0.0575;EUR_AF=0.4016;SAS_AF=0.3129;AA=C|||;VT=SNP
8	1144380	rs17065773	C	G	100	PASS	AC=1544;AF=0.308307;AN=5008;NS=2504;DP=15252;EAS_AF=0.2897;AMR_AF=0.1816;AFR_AF=0.4342;EUR_AF=0.2048;SAS_AF=0.3538;AA=C|||;VT=SNP
8	1144394	rs79499308	A	G	100	PASS	AC=1548;AF=0.309105;AN=5008;NS=2504;DP=15681;EAS_AF=0.2907;AMR_AF=0.1816;AFR_AF=0.4349;EUR_AF=0.2058;SAS_AF=0.3548;AA=G|||;VT=SNP
8	1144440	rs67565172	C	T	100	PASS	AC=2491;AF=0.497404;AN=5008;NS=2504;DP=16336;EAS_AF=0.506;AMR_AF=0.4121;AFR_AF=0.6263;EUR_AF=0.4215;SAS_AF=0.453;AA=C|||;VT=SNP
8	1144504	rs66509042	G	C	100	PASS	AC=1558;AF=0.311102;AN=5008;NS=2504;DP=17261;EAS_AF=0.2927;AMR_AF=0.1844;AFR_AF=0.4365;EUR_AF=0.2097;SAS_AF=0.3548;AA=C|||;VT=SNP
8	1144844	rs935828	T	G	100	PASS	AC=1322;AF=0.263978;AN=5008;NS=2504;DP=16933;EAS_AF=0.1726;AMR_AF=0.3963;AFR_AF=0.1241;EUR_AF=0.3917;SAS_AF=0.3221;AA=T|||;VT=SNP
8	1144850	rs935829	G	C	100	PASS	AC=3856;AF=0.769968;AN=5008;NS=2504;DP=16839;EAS_AF=0.6786;AMR_AF=0.817;AFR_AF=0.7912;EUR_AF=0.8121;SAS_AF=0.7587;AA=C|||;VT=SNP
8	1144864	rs12542802	T	G	100	PASS	AC=1565;AF=0.3125;AN=5008;NS=2504;DP=16921;EAS_AF=0.2917;AMR_AF=0.1873;AFR_AF=0.441;EUR_AF=0.2078;SAS_AF=0.3569;AA=G|||;VT=SNP
8	1144889	rs12549589	C	T	100	PASS	AC=1565;AF=0.3125;AN=5008;NS=2504;DP=17194;EAS_AF=0.2917;AMR_AF=0.1873;AFR_AF=0.441;EUR_AF=0.2078;SAS_AF=0.3569;AA=C|||;VT=SNP
8	1144939	rs12549605	C	T	100	PASS	AC=1563;AF=0.312101;AN=5008;NS=2504;DP=19011;EAS_AF=0.2917;AMR_AF=0.1888;AFR_AF=0.4387;EUR_AF=0.2078;SAS_AF=0.3569;AA=c|||;VT=SNP
8	1145010	rs12544638	G	A	100	PASS	AC=1548;AF=0.309105;AN=5008;NS=2504;DP=19469;EAS_AF=0.2917;AMR_AF=0.1758;AFR_AF=0.4402;EUR_AF=0.2008;SAS_AF=0.3558;AA=G|||;VT=SNP
8	1145065	rs12542290	A	G	100	PASS	AC=1565;AF=0.3125;AN=5008;NS=2504;DP=20078;EAS_AF=0.2917;AMR_AF=0.1873;AFR_AF=0.4402;EUR_AF=0.2078;SAS_AF=0.3579;AA=G|||;VT=SNP
8	1145082	rs35574164	T	C	100	PASS	AC=1566;AF=0.3127;AN=5008;NS=2504;DP=20169;EAS_AF=0.2917;AMR_AF=0.1873;AFR_AF=0.441;EUR_AF=0.2078;SAS_AF=0.3579;AA=C|||;VT=SNP
8	1145175	rs17065790	G	A	100	PASS	AC=1567;AF=0.312899;AN=5008;NS=2504;DP=18139;EAS_AF=0.2887;AMR_AF=0.1888;AFR_AF=0.4433;EUR_AF=0.2078;SAS_AF=0.3579;AA=G|||;VT=SNP
8	1145211	rs73670666	T	C	100	PASS	AC=1379;AF=0.275359;AN=5008;NS=2504;DP=17527;EAS_AF=0.2907;AMR_AF=0.1758;AFR_AF=0.3064;EUR_AF=0.2068;SAS_AF=0.3589;AA=C|||;VT=SNP
8	1145212	rs73670667	G	A	100	PASS	AC=1373;AF=0.274161;AN=5008;NS=2504;DP=17560;EAS_AF=0.2877;AMR_AF=0.1758;AFR_AF=0.3048;EUR_AF=0.2068;SAS_AF=0.3579;AA=G|||;VT=SNP
8	1145239	rs935830	A	G	100	PASS	AC=3672;AF=0.733227;AN=5008;NS=2504;DP=16239;EAS_AF=0.6806;AMR_AF=0.8084;AFR_AF=0.6392;EUR_AF=0.8171;SAS_AF=0.7751;AA=a|||;VT=SNP
8	1145263	rs7822423	T	C	100	PASS	AC=1564;AF=0.3123;AN=5008;NS=2504;DP=15326;EAS_AF=0.2877;AMR_AF=0.1873;AFR_AF=0.4425;EUR_AF=0.2078;SAS_AF=0.3579;AA=C|||;VT=SNP
8	1145487	rs7839143	C	T	100	PASS	AC=289;AF=0.0577077;AN=5008;NS=2504;DP=17826;EAS_AF=0.1181;AMR_AF=0.0173;AFR_AF=0.0469;EUR_AF=0.0249;SAS_AF=0.0726;AA=C|||;VT=SNP
8	1145784	rs6558422	G	A	100	PASS	AC=1607;AF=0.320887;AN=5008;NS=2504;DP=15662;EAS_AF=0.2887;AMR_AF=0.1902;AFR_AF=0.4697;EUR_AF=0.2117;SAS_AF=0.3579;AA=A|||;VT=SNP
8	1145791	rs13272646	G	A	100	PASS	AC=482;AF=0.096246;AN=5008;NS=2504;DP=15765;EAS_AF=0.003;AMR_AF=0.1311;AFR_AF=0.0454;EUR_AF=0.2117;SAS_AF=0.1176;AA=G|||;VT=SNP
8	1145803	rs935831	G	A	100	PASS	AC=2393;AF=0.477835;AN=5008;NS=2504;DP=16225;EAS_AF=0.506;AMR_AF=0.4222;AFR_AF=0.5424;EUR_AF=0.4245;SAS_AF=0.456;AA=A|||;VT=SNP
8	1145819	rs13272885	G	A	100	PASS	AC=2216;AF=0.442492;AN=5008;NS=2504;DP=16506;EAS_AF=0.3304;AMR_AF=0.5548;AFR_AF=0.4463;EUR_AF=0.4901;SAS_AF=0.4243;AA=G|||;VT=SNP
8	1145844	rs935832	C	T	100	PASS	AC=716;AF=0.142971;AN=5008;NS=2504;DP=16888;EAS_AF=0.2143;AMR_AF=0.2161;AFR_AF=0.031;EUR_AF=0.2127;SAS_AF=0.0971;AA=C|||;VT=SNP
8	1145909	rs6558423	C	A	100	PASS	AC=1372;AF=0.273962;AN=5008;NS=2504;DP=17870;EAS_AF=0.1756;AMR_AF=0.1859;AFR_AF=0.4365;EUR_AF=0.2028;SAS_AF=0.2914;AA=C|||;VT=SNP
8	1146075	rs7009856	G	C	100	PASS	AC=1921;AF=0.383586;AN=5008;NS=2504;DP=17057;EAS_AF=0.3889;AMR_AF=0.379;AFR_AF=0.3707;EUR_AF=0.3996;SAS_AF=0.3824;AA=C|||;VT=SNP
8	1146100	rs13273765	G	A	100	PASS	AC=2540;AF=0.507188;AN=5008;NS=2504;DP=18118;EAS_AF=0.4534;AMR_AF=0.5706;AFR_AF=0.5174;EUR_AF=0.5159;SAS_AF=0.4949;AA=A|||;VT=SNP
8	1146208	rs12676160	A	T	100	PASS	AC=2339;AF=0.467053;AN=5008;NS=2504;DP=21807;EAS_AF=0.5119;AMR_AF=0.4049;AFR_AF=0.5083;EUR_AF=0.4264;SAS_AF=0.4509;AA=T|||;VT=SNP
8	1146275	rs12676586	T	A	100	PASS	AC=2346;AF=0.46845;AN=5008;NS=2504;DP=22263;EAS_AF=0.5109;AMR_AF=0.4049;AFR_AF=0.5121;EUR_AF=0.4284;SAS_AF=0.4519;AA=A|||;VT=SNP
8	1146332	rs17065797	C	T	100	PASS	AC=355;AF=0.0708866;AN=5008;NS=2504;DP=20120;EAS_AF=0.119;AMR_AF=0.0216;AFR_AF=0.0938;EUR_AF=0.0258;SAS_AF=0.0716;AA=C|||;VT=SNP
8	1146438	rs12676200	A	G	100	PASS	AC=2343;AF=0.467851;AN=5008;NS=2504;DP=18831;EAS_AF=0.5119;AMR_AF=0.4035;AFR_AF=0.5166;EUR_AF=0.4284;SAS_AF=0.4427;AA=A|||;VT=SNP
8	1146496	rs12678075	G	C	100	PASS	AC=1867;AF=0.372804;AN=5008;NS=2504;DP=20707;EAS_AF=0.3919;AMR_AF=0.5043;AFR_AF=0.3359;EUR_AF=0.3897;SAS_AF=0.2924;AA=G|||;VT=SNP
8	1146554	rs12678079	G	C	100	PASS	AC=2294;AF=0.458067;AN=5008;NS=2504;DP=21809;EAS_AF=0.5129;AMR_AF=0.3963;AFR_AF=0.4826;EUR_AF=0.4284;SAS_AF=0.4427;AA=c|||;VT=SNP
8	1146760	rs4576448	C	T	100	PASS	AC=566;AF=0.113019;AN=5008;NS=2504;DP=18370;EAS_AF=0.1696;AMR_AF=0.1297;AFR_AF=0.0696;EUR_AF=0.1024;SAS_AF=0.1125;AA=C|||;VT=SNP
8	1146770	rs12674553	C	T	100	PASS	AC=1253;AF=0.2502;AN=5008;NS=2504;DP=17231;EAS_AF=0.3393;AMR_AF=0.2507;AFR_AF=0.2504;EUR_AF=0.2396;SAS_AF=0.1687;AA=C|||;VT=SNP
8	1146999	rs11136358	A	G	100	PASS	AC=2295;AF=0.458267;AN=5008;NS=2504;DP=19975;EAS_AF=0.5129;AMR_AF=0.3963;AFR_AF=0.4826;EUR_AF=0.4284;SAS_AF=0.4438;AA=N|||;VT=SNP
8	1147133	rs12674627	C	T	100	PASS	AC=1059;AF=0.211462;AN=5008;NS=2504;DP=19902;EAS_AF=0.3343;AMR_AF=0.2305;AFR_AF=0.1203;EUR_AF=0.2386;SAS_AF=0.1667;AA=c|||;VT=SNP
8	1147257	rs62486889	G	A	100	PASS	AC=1062;AF=0.212061;AN=5008;NS=2504;DP=21402;EAS_AF=0.3373;AMR_AF=0.2349;AFR_AF=0.1203;EUR_AF=0.2396;SAS_AF=0.1626;AA=g|||;VT=SNP
8	1147509	rs17065803	G	A	100	PASS	AC=358;AF=0.0714856;AN=5008;NS=2504;DP=20260;EAS_AF=0.119;AMR_AF=0.0216;AFR_AF=0.0961;EUR_AF=0.0258;SAS_AF=0.0716;AA=g|||;VT=SNP
8	1147595	rs6981899	G	C	100	PASS	AC=3561;AF=0.711062;AN=5008;NS=2504;DP=18108;EAS_AF=0.6944;AMR_AF=0.6931;AFR_AF=0.8593;EUR_AF=0.6074;SAS_AF=0.6472;AA=N|||;VT=SNP
8	1147699	rs7006866	T	C	100	PASS	AC=3560;AF=0.710863;AN=5008;NS=2504;DP=12405;EAS_AF=0.6944;AMR_AF=0.6945;AFR_AF=0.8638;EUR_AF=0.6024;SAS_AF=0.6442;AA=N|||;VT=SNP
8	1147874	rs36078781	C	A	100	PASS	AC=677;AF=0.135184;AN=5008;NS=2504;DP=21316;EAS_AF=0.1627;AMR_AF=0.2248;AFR_AF=0.087;EUR_AF=0.1054;SAS_AF=0.1391;AA=c|||;VT=SNP
8	1147982	rs7003281	A	G	100	PASS	AC=1073;AF=0.214257;AN=5008;NS=2504;DP=20000;EAS_AF=0.3403;AMR_AF=0.2349;AFR_AF=0.121;EUR_AF=0.2406;SAS_AF=0.1687;AA=a|||;VT=SNP
8	1148112	rs6982676	G	A	100	PASS	AC=1931;AF=0.385583;AN=5008;NS=2504;DP=19167;EAS_AF=0.5;AMR_AF=0.3804;AFR_AF=0.2821;EUR_AF=0.4225;SAS_AF=0.3732;AA=g|||;VT=SNP
8	1148122	rs35768061	G	A	100	PASS	AC=627;AF=0.1252;AN=5008;NS=2504;DP=19095;EAS_AF=0.1647;AMR_AF=0.2176;AFR_AF=0.0537;EUR_AF=0.1044;SAS_AF=0.137;AA=g|||;VT=SNP
8	1148205	rs17065804	T	G	100	PASS	AC=185;AF=0.0369409;AN=5008;NS=2504;DP=20285;EAS_AF=0.002;AMR_AF=0.0375;AFR_AF=0;EUR_AF=0.0736;SAS_AF=0.0849;AA=t|||;VT=SNP
8	1148273	rs7007815	T	C	100	PASS	AC=874;AF=0.174521;AN=5008;NS=2504;DP=21331;EAS_AF=0.1756;AMR_AF=0.1455;AFR_AF=0.1596;EUR_AF=0.1819;SAS_AF=0.2065;AA=t|||;VT=SNP
8	1148341	rs7003876	A	T	100	PASS	AC=2949;AF=0.588858;AN=5008;NS=2504;DP=20004;EAS_AF=0.6815;AMR_AF=0.5317;AFR_AF=0.6271;EUR_AF=0.5219;SAS_AF=0.5511;AA=t|||;VT=SNP
8	1148784	rs6988661	C	T	100	PASS	AC=573;AF=0.114417;AN=5008;NS=2504;DP=20548;EAS_AF=0.1696;AMR_AF=0.1354;AFR_AF=0.0817;EUR_AF=0.0954;SAS_AF=0.1063;AA=C|||;VT=SNP
8	1148999	rs76904521	G	C	100	PASS	AC=205;AF=0.0409345;AN=5008;NS=2504;DP=20789;EAS_AF=0.003;AMR_AF=0.1484;AFR_AF=0.0121;EUR_AF=0.0686;SAS_AF=0.0143;AA=G|||;VT=SNP
8	1149028	rs12547340	G	T	100	PASS	AC=1068;AF=0.213259;AN=5008;NS=2504;DP=20641;EAS_AF=0.3373;AMR_AF=0.2378;AFR_AF=0.1203;EUR_AF=0.2376;SAS_AF=0.1687;AA=G|||;VT=SNP
8	1149163	rs11991190	T	C	100	PASS	AC=2051;AF=0.409545;AN=5008;NS=2504;DP=20198;EAS_AF=0.5149;AMR_AF=0.3862;AFR_AF=0.3585;EUR_AF=0.4215;SAS_AF=0.3742;AA=T|||;VT=SNP
8	1149169	rs73184599	G	A	100	PASS	AC=811;AF=0.161941;AN=5008;NS=2504;DP=20108;EAS_AF=0.1766;AMR_AF=0.1412;AFR_AF=0.1127;EUR_AF=0.1829;SAS_AF=0.2065;AA=G|||;VT=SNP
8	1149246	rs11986808	C	G	100	PASS	AC=2015;AF=0.402356;AN=5008;NS=2504;DP=20576;EAS_AF=0.5139;AMR_AF=0.3746;AFR_AF=0.3427;EUR_AF=0.4175;SAS_AF=0.3722;AA=C|||;VT=SNP
8	1149257	rs11991219	T	C	100	PASS	AC=2019;AF=0.403155;AN=5008;NS=2504;DP=19708;EAS_AF=0.5179;AMR_AF=0.3746;AFR_AF=0.3427;EUR_AF=0.4175;SAS_AF=0.3722;AA=T|||;VT=SNP
8	1149414	rs11986875	C	T	100	PASS	AC=2014;AF=0.402157;AN=5008;NS=2504;DP=21159;EAS_AF=0.5129;AMR_AF=0.3746;AFR_AF=0.3427;EUR_AF=0.4165;SAS_AF=0.3732;AA=C|||;VT=SNP
8	1149535	rs56288807	T	C	100	PASS	AC=573;AF=0.114417;AN=5008;NS=2504;DP=18355;EAS_AF=0.1696;AMR_AF=0.1383;AFR_AF=0.0802;EUR_AF=0.0954;SAS_AF=0.1063;AA=T|||;VT=SNP
8	1149584	rs55755424	C	T	100	PASS	AC=571;AF=0.114018;AN=5008;NS=2504;DP=17894;EAS_AF=0.1706;AMR_AF=0.1383;AFR_AF=0.0779;EUR_AF=0.0954;SAS_AF=0.1063;AA=C|||;VT=SNP
8	1149613	rs56128685	C	A	100	PASS	AC=573;AF=0.114417;AN=5008;NS=2504;DP=18292;EAS_AF=0.1706;AMR_AF=0.1383;AFR_AF=0.0802;EUR_AF=0.0954;SAS_AF=0.1053;AA=C|||;VT=SNP
8	1149640	rs7830619	T	C	100	PASS	AC=1331;AF=0.265775;AN=5008;NS=2504;DP=18407;EAS_AF=0.3423;AMR_AF=0.2867;AFR_AF=0.1959;EUR_AF=0.3062;SAS_AF=0.2249;AA=T|||;VT=SNP
8	1149677	rs7826946	A	G	100	PASS	AC=2278;AF=0.454872;AN=5008;NS=2504;DP=17911;EAS_AF=0.5159;AMR_AF=0.4251;AFR_AF=0.4183;EUR_AF=0.4861;SAS_AF=0.4305;AA=G|||;VT=SNP
8	1149716	rs7843593	C	G	100	PASS	AC=1422;AF=0.283946;AN=5008;NS=2504;DP=18351;EAS_AF=0.3254;AMR_AF=0.2925;AFR_AF=0.2753;EUR_AF=0.3072;SAS_AF=0.2229;AA=C|||;VT=SNP
8	1149837	rs7843841	C	G	100	PASS	AC=2467;AF=0.492612;AN=5008;NS=2504;DP=17591;EAS_AF=0.5159;AMR_AF=0.4424;AFR_AF=0.5477;EUR_AF=0.4901;SAS_AF=0.4325;AA=G|||;VT=SNP
8	1149907	rs12543247	C	T	100	PASS	AC=2438;AF=0.486821;AN=5008;NS=2504;DP=14028;EAS_AF=0.5149;AMR_AF=0.4438;AFR_AF=0.5265;EUR_AF=0.4901;SAS_AF=0.4315;AA=C|||;VT=SNP
8	1149981	rs7827363	A	G	100	PASS	AC=3000;AF=0.599042;AN=5008;NS=2504;DP=12766;EAS_AF=0.5159;AMR_AF=0.4856;AFR_AF=0.8631;EUR_AF=0.506;SAS_AF=0.5041;AA=G|||;VT=SNP
8	1150147	rs7827632	A	G	100	PASS	AC=529;AF=0.105631;AN=5008;NS=2504;DP=14103;EAS_AF=0.2272;AMR_AF=0.0245;AFR_AF=0.1324;EUR_AF=0.0308;SAS_AF=0.0787;AA=A|||;VT=SNP
8	1150156	rs80132792	T	C	100	PASS	AC=571;AF=0.114018;AN=5008;NS=2504;DP=14061;EAS_AF=0.126;AMR_AF=0.1427;AFR_AF=0.1036;EUR_AF=0.0954;SAS_AF=0.1145;AA=T|||;VT=SNP
8	1150159	rs6558424	G	C	100	PASS	AC=3587;AF=0.716254;AN=5008;NS=2504;DP=14069;EAS_AF=0.6855;AMR_AF=0.6282;AFR_AF=0.941;EUR_AF=0.6064;SAS_AF=0.6196;AA=C|||;VT=SNP
8	1150293	rs7015948	C	G	100	PASS	AC=2555;AF=0.510184;AN=5008;NS=2504;DP=16745;EAS_AF=0.5149;AMR_AF=0.4395;AFR_AF=0.5673;EUR_AF=0.4901;SAS_AF=0.499;AA=C|||;VT=SNP
8	1150384	rs12548097	G	A	100	PASS	AC=1895;AF=0.378395;AN=5008;NS=2504;DP=19509;EAS_AF=0.498;AMR_AF=0.4251;AFR_AF=0.2814;EUR_AF=0.4006;SAS_AF=0.3303;AA=G|||;VT=SNP
8	1150582	rs2044925	C	T	100	PASS	AC=765;AF=0.152756;AN=5008;NS=2504;DP=17357;EAS_AF=0.1756;AMR_AF=0.1182;AFR_AF=0.1029;EUR_AF=0.167;SAS_AF=0.2065;AA=C|||;VT=SNP
8	1150816	rs4593570	T	G	100	PASS	AC=799;AF=0.159545;AN=5008;NS=2504;DP=19125;EAS_AF=0.1925;AMR_AF=0.1268;AFR_AF=0.1051;EUR_AF=0.172;SAS_AF=0.2096;AA=T|||;VT=SNP
8	1150848	rs7006250	T	C	100	PASS	AC=3621;AF=0.723043;AN=5008;NS=2504;DP=16803;EAS_AF=0.6925;AMR_AF=0.634;AFR_AF=0.9168;EUR_AF=0.6332;SAS_AF=0.6483;AA=C|||;VT=SNP
8	1150852	rs6981503	G	A	100	PASS	AC=874;AF=0.174521;AN=5008;NS=2504;DP=16765;EAS_AF=0.1766;AMR_AF=0.1282;AFR_AF=0.1687;EUR_AF=0.1809;SAS_AF=0.2065;AA=G|||;VT=SNP
8	1150926	rs34463900	G	C	100	PASS	AC=166;AF=0.033147;AN=5008;NS=2504;DP=15641;EAS_AF=0.002;AMR_AF=0.0231;AFR_AF=0;EUR_AF=0.0606;SAS_AF=0.089;AA=G|||;VT=SNP
8	1151087	rs7814616	C	G	100	PASS	AC=1117;AF=0.223043;AN=5008;NS=2504;DP=14188;EAS_AF=0.2073;AMR_AF=0.2522;AFR_AF=0.264;EUR_AF=0.2247;SAS_AF=0.1616;AA=C|||;VT=SNP
8	1151109	rs7814626	C	T	100	PASS	AC=1095;AF=0.21865;AN=5008;NS=2504;DP=13970;EAS_AF=0.2063;AMR_AF=0.2406;AFR_AF=0.2708;EUR_AF=0.2137;SAS_AF=0.1503;AA=C|||;VT=SNP
8	1151503	rs1562920	G	A	100	PASS	AC=1259;AF=0.251398;AN=5008;NS=2504;DP=20500;EAS_AF=0.2093;AMR_AF=0.2435;AFR_AF=0.3903;EUR_AF=0.2147;SAS_AF=0.1503;AA=A|||;VT=SNP
8	1151794	rs6987817	C	G	100	PASS	AC=2171;AF=0.433506;AN=5008;NS=2504;DP=24689;EAS_AF=0.5883;AMR_AF=0.3718;AFR_AF=0.4236;EUR_AF=0.3628;SAS_AF=0.4039;AA=G|||;VT=SNP
8	1151810	rs73186503	G	A	100	PASS	AC=357;AF=0.0712859;AN=5008;NS=2504;DP=25749;EAS_AF=0.1438;AMR_AF=0.1167;AFR_AF=0.0038;EUR_AF=0.0557;SAS_AF=0.0716;AA=G|||;VT=SNP
8	1151850	rs7011631	T	C	100	PASS	AC=1285;AF=0.256589;AN=5008;NS=2504;DP=27182;EAS_AF=0.0714;AMR_AF=0.1254;AFR_AF=0.5968;EUR_AF=0.1024;SAS_AF=0.2393;AA=t|||;VT=SNP
8	1151856	rs6987953	C	T	100	PASS	AC=1143;AF=0.228235;AN=5008;NS=2504;DP=27531;EAS_AF=0.0694;AMR_AF=0.1009;AFR_AF=0.5703;EUR_AF=0.0656;SAS_AF=0.1871;AA=C|||;VT=SNP
8	1151953	rs10106705	C	T	100	PASS	AC=1040;AF=0.207668;AN=5008;NS=2504;DP=28898;EAS_AF=0.1617;AMR_AF=0.2305;AFR_AF=0.2882;EUR_AF=0.171;SAS_AF=0.1677;AA=C|||;VT=SNP
8	1152133	rs111072063	T	G	100	PASS	AC=780;AF=0.155751;AN=5008;NS=2504;DP=28966;EAS_AF=0.1677;AMR_AF=0.2233;AFR_AF=0.1074;EUR_AF=0.2256;SAS_AF=0.089;AA=G|||;VT=SNP
8	1152506	rs11136359	A	T	100	PASS	AC=1306;AF=0.260783;AN=5008;NS=2504;DP=22919;EAS_AF=0.374;AMR_AF=0.2738;AFR_AF=0.1551;EUR_AF=0.2038;SAS_AF=0.3364;AA=a|||;VT=SNP
8	1152611	rs11136360	G	T	100	PASS	AC=1216;AF=0.242812;AN=5008;NS=2504;DP=17787;EAS_AF=0.372;AMR_AF=0.2911;AFR_AF=0.143;EUR_AF=0.1968;SAS_AF=0.2577;AA=g|||;VT=SNP
8	1152788	rs62486890	T	G	100	PASS	AC=742;AF=0.148163;AN=5008;NS=2504;DP=15670;EAS_AF=0.1786;AMR_AF=0.2205;AFR_AF=0.0666;EUR_AF=0.2197;SAS_AF=0.1022;AA=T|||;VT=SNP
8	1152833	rs62486891	G	C	100	PASS	AC=810;AF=0.161741;AN=5008;NS=2504;DP=17361;EAS_AF=0.1796;AMR_AF=0.2781;AFR_AF=0.0666;EUR_AF=0.2406;SAS_AF=0.1084;AA=g|||;VT=SNP
8	1152849	rs17669107	T	C	100	PASS	AC=809;AF=0.161542;AN=5008;NS=2504;DP=18368;EAS_AF=0.1786;AMR_AF=0.2781;AFR_AF=0.0666;EUR_AF=0.2406;SAS_AF=0.1084;AA=T|||;VT=SNP
8	1152960	rs10088716	G	A	100	PASS	AC=2954;AF=0.589856;AN=5008;NS=2504;DP=18397;EAS_AF=0.6954;AMR_AF=0.4957;AFR_AF=0.7163;EUR_AF=0.3917;SAS_AF=0.5808;AA=A|||;VT=SNP
8	1153016	rs12155802	A	G	100	PASS	AC=3286;AF=0.65615;AN=5008;NS=2504;DP=17152;EAS_AF=0.6974;AMR_AF=0.5519;AFR_AF=0.888;EUR_AF=0.4354;SAS_AF=0.6012;AA=a|||;VT=SNP
8	1153022	rs57281145	C	G	100	PASS	AC=1774;AF=0.354233;AN=5008;NS=2504;DP=17307;EAS_AF=0.3224;AMR_AF=0.2133;AFR_AF=0.5764;EUR_AF=0.2078;SAS_AF=0.3374;AA=C|||;VT=SNP
8	1153027	rs56070019	G	A	100	PASS	AC=3279;AF=0.654752;AN=5008;NS=2504;DP=17254;EAS_AF=0.6974;AMR_AF=0.5519;AFR_AF=0.8828;EUR_AF=0.4344;SAS_AF=0.6022;AA=A|||;VT=SNP
8	1153198	rs17062789	G	A	100	PASS	AC=1445;AF=0.288538;AN=5008;NS=2504;DP=20707;EAS_AF=0.3274;AMR_AF=0.1873;AFR_AF=0.3918;EUR_AF=0.2008;SAS_AF=0.271;AA=G|||;VT=SNP
8	1153232	rs56010758	C	A	100	PASS	AC=3279;AF=0.654752;AN=5008;NS=2504;DP=19602;EAS_AF=0.6994;AMR_AF=0.5519;AFR_AF=0.8843;EUR_AF=0.4314;SAS_AF=0.6012;AA=C|||;VT=SNP
8	1153273	rs56067916	T	C	100	PASS	AC=3289;AF=0.656749;AN=5008;NS=2504;DP=18254;EAS_AF=0.7004;AMR_AF=0.5562;AFR_AF=0.8843;EUR_AF=0.4374;SAS_AF=0.6012;AA=-|||;VT=SNP
8	1153336	rs55945870	A	G	100	PASS	AC=1696;AF=0.338658;AN=5008;NS=2504;DP=17278;EAS_AF=0.3026;AMR_AF=0.4352;AFR_AF=0.118;EUR_AF=0.5437;SAS_AF=0.3947;AA=G|||;VT=SNP
8	1153347	rs59834550	G	A	100	PASS	AC=3272;AF=0.653355;AN=5008;NS=2504;DP=17901;EAS_AF=0.6964;AMR_AF=0.5519;AFR_AF=0.8812;EUR_AF=0.4314;SAS_AF=0.6012;AA=G|||;VT=SNP
8	1153386	rs56994313	G	A	100	PASS	AC=3278;AF=0.654553;AN=5008;NS=2504;DP=17054;EAS_AF=0.6994;AMR_AF=0.5519;AFR_AF=0.8835;EUR_AF=0.4314;SAS_AF=0.6012;AA=G|||;VT=SNP
8	1153413	rs55635544	C	T	100	PASS	AC=3280;AF=0.654952;AN=5008;NS=2504;DP=17197;EAS_AF=0.6994;AMR_AF=0.5533;AFR_AF=0.8835;EUR_AF=0.4324;SAS_AF=0.6012;AA=T|||;VT=SNP
8	1153414	rs73670670	C	G	100	PASS	AC=517;AF=0.103235;AN=5008;NS=2504;DP=17255;EAS_AF=0.1052;AMR_AF=0.0461;AFR_AF=0.1891;EUR_AF=0.0348;SAS_AF=0.0961;AA=C|||;VT=SNP
8	1153431	rs17062791	C	T	100	PASS	AC=1442;AF=0.287939;AN=5008;NS=2504;DP=17428;EAS_AF=0.3254;AMR_AF=0.1873;AFR_AF=0.3903;EUR_AF=0.2018;SAS_AF=0.271;AA=C|||;VT=SNP
8	1153482	rs17747225	C	T	100	PASS	AC=3192;AF=0.63738;AN=5008;NS=2504;DP=19477;EAS_AF=0.7004;AMR_AF=0.5187;AFR_AF=0.8631;EUR_AF=0.4046;SAS_AF=0.591;AA=T|||;VT=SNP
8	1153542	rs13267423	T	C	100	PASS	AC=3281;AF=0.655152;AN=5008;NS=2504;DP=21428;EAS_AF=0.7004;AMR_AF=0.5533;AFR_AF=0.8843;EUR_AF=0.4314;SAS_AF=0.6012;AA=t|||;VT=SNP
8	1153590	rs4735991	G	C	100	PASS	AC=3281;AF=0.655152;AN=5008;NS=2504;DP=21893;EAS_AF=0.7004;AMR_AF=0.5533;AFR_AF=0.8843;EUR_AF=0.4314;SAS_AF=0.6012;AA=C|||;VT=SNP
8	1153613	rs4735992	A	G	100	PASS	AC=3302;AF=0.659345;AN=5008;NS=2504;DP=21702;EAS_AF=0.7004;AMR_AF=0.5533;AFR_AF=0.9002;EUR_AF=0.4314;SAS_AF=0.6012;AA=A|||;VT=SNP
8	1153645	rs73670671	T	C	100	PASS	AC=1450;AF=0.289537;AN=5008;NS=2504;DP=21318;EAS_AF=0.3254;AMR_AF=0.1873;AFR_AF=0.3971;EUR_AF=0.2008;SAS_AF=0.271;AA=T|||;VT=SNP
8	1153719	rs4735993	A	G	100	PASS	AC=2513;AF=0.501797;AN=5008;NS=2504;DP=21086;EAS_AF=0.4772;AMR_AF=0.4193;AFR_AF=0.7927;EUR_AF=0.2664;SAS_AF=0.4346;AA=G|||;VT=SNP
8	1153876	rs4735994	G	A	100	PASS	AC=1257;AF=0.250998;AN=5008;NS=2504;DP=16555;EAS_AF=0.372;AMR_AF=0.2997;AFR_AF=0.1755;EUR_AF=0.1948;SAS_AF=0.2515;AA=G|||;VT=SNP
8	1153900	rs4735995	A	G	100	PASS	AC=3276;AF=0.654153;AN=5008;NS=2504;DP=17983;EAS_AF=0.6974;AMR_AF=0.5519;AFR_AF=0.8843;EUR_AF=0.4314;SAS_AF=0.6002;AA=G|||;VT=SNP
8	1153941	rs17669161	A	G	100	PASS	AC=684;AF=0.136581;AN=5008;NS=2504;DP=20887;EAS_AF=0.1786;AMR_AF=0.219;AFR_AF=0.025;EUR_AF=0.2187;SAS_AF=0.1012;AA=A|||;VT=SNP
8	1154027	rs2044924	A	G	100	PASS	AC=3277;AF=0.654353;AN=5008;NS=2504;DP=22290;EAS_AF=0.6974;AMR_AF=0.5519;AFR_AF=0.885;EUR_AF=0.4314;SAS_AF=0.6002;AA=G|||;VT=SNP
8	1154192	rs17816088	C	G	100	PASS	AC=1226;AF=0.244808;AN=5008;NS=2504;DP=19456;EAS_AF=0.377;AMR_AF=0.3026;AFR_AF=0.1475;EUR_AF=0.1948;SAS_AF=0.2505;AA=C|||;VT=SNP
8	1154212	rs2044923	A	G	100	PASS	AC=3270;AF=0.652955;AN=5008;NS=2504;DP=18932;EAS_AF=0.6974;AMR_AF=0.5519;AFR_AF=0.8805;EUR_AF=0.4314;SAS_AF=0.5992;AA=A|||;VT=SNP
8	1154309	rs2044922	T	G	100	PASS	AC=3274;AF=0.653754;AN=5008;NS=2504;DP=20047;EAS_AF=0.6994;AMR_AF=0.5533;AFR_AF=0.8805;EUR_AF=0.4314;SAS_AF=0.6002;AA=G|||;VT=SNP
8	1154380	rs6558425	T	C	100	PASS	AC=3270;AF=0.652955;AN=5008;NS=2504;DP=19734;EAS_AF=0.6974;AMR_AF=0.5519;AFR_AF=0.8805;EUR_AF=0.4324;SAS_AF=0.5982;AA=C|||;VT=SNP
8	1154465	rs6558426	T	C	100	PASS	AC=3271;AF=0.653155;AN=5008;NS=2504;DP=20353;EAS_AF=0.6974;AMR_AF=0.5519;AFR_AF=0.8805;EUR_AF=0.4314;SAS_AF=0.6002;AA=C|||;VT=SNP
8	1154467	rs6558427	T	C	100	PASS	AC=3271;AF=0.653155;AN=5008;NS=2504;DP=20432;EAS_AF=0.6974;AMR_AF=0.5519;AFR_AF=0.8805;EUR_AF=0.4314;SAS_AF=0.6002;AA=C|||;VT=SNP
8	1154629	rs6985303	A	G	100	PASS	AC=3274;AF=0.653754;AN=5008;NS=2504;DP=18890;EAS_AF=0.6974;AMR_AF=0.5533;AFR_AF=0.8805;EUR_AF=0.4324;SAS_AF=0.6012;AA=A|||;VT=SNP
8	1154681	rs6558428	T	C	100	PASS	AC=3271;AF=0.653155;AN=5008;NS=2504;DP=20065;EAS_AF=0.6974;AMR_AF=0.5519;AFR_AF=0.8805;EUR_AF=0.4314;SAS_AF=0.6002;AA=T|||;VT=SNP
8	1154714	rs4976872	G	T	100	PASS	AC=1369;AF=0.273363;AN=5008;NS=2504;DP=20616;EAS_AF=0.3194;AMR_AF=0.1758;AFR_AF=0.3593;EUR_AF=0.1899;SAS_AF=0.2648;AA=G|||;VT=SNP
8	1154767	rs7002858	G	T	100	PASS	AC=3270;AF=0.652955;AN=5008;NS=2504;DP=20892;EAS_AF=0.6974;AMR_AF=0.5519;AFR_AF=0.8797;EUR_AF=0.4314;SAS_AF=0.6002;AA=G|||;VT=SNP
8	1154901	rs6989671	T	C	100	PASS	AC=3266;AF=0.652157;AN=5008;NS=2504;DP=18820;EAS_AF=0.6905;AMR_AF=0.5533;AFR_AF=0.8805;EUR_AF=0.4324;SAS_AF=0.6002;AA=C|||;VT=SNP
8	1155041	rs2123063	T	C	100	PASS	AC=3244;AF=0.647764;AN=5008;NS=2504;DP=17675;EAS_AF=0.6974;AMR_AF=0.5375;AFR_AF=0.8805;EUR_AF=0.4155;SAS_AF=0.5992;AA=N|||;VT=SNP
8	1155107	rs13275447	G	C	100	PASS	AC=1287;AF=0.256989;AN=5008;NS=2504;DP=18566;EAS_AF=0.377;AMR_AF=0.3055;AFR_AF=0.1793;EUR_AF=0.2058;SAS_AF=0.2566;AA=g|||;VT=SNP
8	1155131	rs2123062	C	G	100	PASS	AC=3269;AF=0.652756;AN=5008;NS=2504;DP=18831;EAS_AF=0.6964;AMR_AF=0.5504;AFR_AF=0.8805;EUR_AF=0.4314;SAS_AF=0.6002;AA=c|||;VT=SNP
8	1155346	rs2167507	A	G	100	PASS	AC=3271;AF=0.653155;AN=5008;NS=2504;DP=16334;EAS_AF=0.6964;AMR_AF=0.5519;AFR_AF=0.8805;EUR_AF=0.4324;SAS_AF=0.6002;AA=N|||;VT=SNP
8	1155413	rs7461084	T	A	100	PASS	AC=4015;AF=0.801717;AN=5008;NS=2504;DP=16994;EAS_AF=0.873;AMR_AF=0.7695;AFR_AF=0.9501;EUR_AF=0.6531;SAS_AF=0.7035;AA=N|||;VT=SNP
8	1155452	rs7464126	C	T	100	PASS	AC=3271;AF=0.653155;AN=5008;NS=2504;DP=17109;EAS_AF=0.6964;AMR_AF=0.5519;AFR_AF=0.8805;EUR_AF=0.4324;SAS_AF=0.6002;AA=c|||;VT=SNP
8	1155540	rs7463957	G	T	100	PASS	AC=3272;AF=0.653355;AN=5008;NS=2504;DP=16293;EAS_AF=0.6964;AMR_AF=0.5519;AFR_AF=0.8797;EUR_AF=0.4334;SAS_AF=0.6012;AA=g|||;VT=SNP
8	1155569	rs7464158	C	G	100	PASS	AC=1714;AF=0.342252;AN=5008;NS=2504;DP=16263;EAS_AF=0.3145;AMR_AF=0.2061;AFR_AF=0.5461;EUR_AF=0.2038;SAS_AF=0.3344;AA=c|||;VT=SNP
8	1155637	rs7463994	G	C	100	PASS	AC=3271;AF=0.653155;AN=5008;NS=2504;DP=18110;EAS_AF=0.6964;AMR_AF=0.5519;AFR_AF=0.8805;EUR_AF=0.4324;SAS_AF=0.6002;AA=N|||;VT=SNP
8	1155665	rs7461105	A	G	100	PASS	AC=3271;AF=0.653155;AN=5008;NS=2504;DP=17813;EAS_AF=0.6964;AMR_AF=0.5519;AFR_AF=0.8805;EUR_AF=0.4324;SAS_AF=0.6002;AA=N|||;VT=SNP
8	1155853	rs7009433	C	T	100	PASS	AC=3271;AF=0.653155;AN=5008;NS=2504;DP=18989;EAS_AF=0.6964;AMR_AF=0.5519;AFR_AF=0.8805;EUR_AF=0.4324;SAS_AF=0.6002;AA=c|||;VT=SNP
8	1155953	rs7009597	C	G	100	PASS	AC=3275;AF=0.653954;AN=5008;NS=2504;DP=18703;EAS_AF=0.6964;AMR_AF=0.5519;AFR_AF=0.8805;EUR_AF=0.4344;SAS_AF=0.6022;AA=N|||;VT=SNP
8	1156131	rs34003842	G	C	100	PASS	AC=1432;AF=0.285942;AN=5008;NS=2504;DP=20864;EAS_AF=0.3214;AMR_AF=0.1859;AFR_AF=0.3911;EUR_AF=0.1978;SAS_AF=0.2689;AA=g|||;VT=SNP
8	1156822	rs13261391	C	T	100	PASS	AC=1117;AF=0.223043;AN=5008;NS=2504;DP=16399;EAS_AF=0.3423;AMR_AF=0.2478;AFR_AF=0.1082;EUR_AF=0.2058;SAS_AF=0.2556;AA=c|||;VT=SNP
8	1156835	rs12549181	G	C	100	PASS	AC=3972;AF=0.793131;AN=5008;NS=2504;DP=16344;EAS_AF=0.88;AMR_AF=0.7421;AFR_AF=0.9455;EUR_AF=0.6332;SAS_AF=0.6984;AA=N|||;VT=SNP
8	1156972	rs10094928	T	C	100	PASS	AC=3214;AF=0.641773;AN=5008;NS=2504;DP=16297;EAS_AF=0.6994;AMR_AF=0.5259;AFR_AF=0.8616;EUR_AF=0.4195;SAS_AF=0.5961;AA=N|||;VT=SNP
8	1157083	rs7842790	G	A	100	PASS	AC=3960;AF=0.790735;AN=5008;NS=2504;DP=19662;EAS_AF=0.88;AMR_AF=0.7435;AFR_AF=0.9304;EUR_AF=0.6382;SAS_AF=0.7004;AA=N|||;VT=SNP
8	1157207	rs7843952	C	T	100	PASS	AC=3215;AF=0.641973;AN=5008;NS=2504;DP=18733;EAS_AF=0.7014;AMR_AF=0.5259;AFR_AF=0.8616;EUR_AF=0.4185;SAS_AF=0.5961;AA=T|||;VT=SNP
8	1157345	rs7831288	T	C	100	PASS	AC=3118;AF=0.622604;AN=5008;NS=2504;DP=21084;EAS_AF=0.7004;AMR_AF=0.5216;AFR_AF=0.7905;EUR_AF=0.4195;SAS_AF=0.5961;AA=C|||;VT=SNP
8	1157388	rs62486893	G	A	100	PASS	AC=686;AF=0.136981;AN=5008;NS=2504;DP=21434;EAS_AF=0.1806;AMR_AF=0.2176;AFR_AF=0.0234;EUR_AF=0.2197;SAS_AF=0.1033;AA=G|||;VT=SNP
8	1157474	rs7831163	A	G	100	PASS	AC=3216;AF=0.642173;AN=5008;NS=2504;DP=21668;EAS_AF=0.7004;AMR_AF=0.5259;AFR_AF=0.8616;EUR_AF=0.4195;SAS_AF=0.5971;AA=G|||;VT=SNP
8	1157483	rs7834881	T	A	100	PASS	AC=3216;AF=0.642173;AN=5008;NS=2504;DP=21561;EAS_AF=0.7004;AMR_AF=0.5259;AFR_AF=0.8616;EUR_AF=0.4195;SAS_AF=0.5971;AA=T|||;VT=SNP
8	1157524	rs7813426	C	A	100	PASS	AC=3216;AF=0.642173;AN=5008;NS=2504;DP=21015;EAS_AF=0.7004;AMR_AF=0.5259;AFR_AF=0.8616;EUR_AF=0.4195;SAS_AF=0.5971;AA=A|||;VT=SNP
8	1157757	rs9774081	G	C	100	PASS	AC=3047;AF=0.608427;AN=5008;NS=2504;DP=18798;EAS_AF=0.7004;AMR_AF=0.5202;AFR_AF=0.739;EUR_AF=0.4165;SAS_AF=0.5971;AA=C|||;VT=SNP
8	1157776	rs9774082	G	A	100	PASS	AC=3214;AF=0.641773;AN=5008;NS=2504;DP=19152;EAS_AF=0.7004;AMR_AF=0.5274;AFR_AF=0.8616;EUR_AF=0.4165;SAS_AF=0.5971;AA=A|||;VT=SNP
8	1158100	rs4639547	A	C	100	PASS	AC=3984;AF=0.795527;AN=5008;NS=2504;DP=19647;EAS_AF=0.881;AMR_AF=0.7464;AFR_AF=0.9463;EUR_AF=0.6382;SAS_AF=0.7004;AA=C|||;VT=SNP
8	1158144	rs113372537	A	G	100	PASS	AC=885;AF=0.176717;AN=5008;NS=2504;DP=19324;EAS_AF=0.1806;AMR_AF=0.2277;AFR_AF=0.1679;EUR_AF=0.2207;SAS_AF=0.1033;AA=a|||;VT=SNP
8	1158300	rs2878689	G	C	100	PASS	AC=3981;AF=0.794928;AN=5008;NS=2504;DP=17458;EAS_AF=0.8819;AMR_AF=0.7435;AFR_AF=0.947;EUR_AF=0.6372;SAS_AF=0.6984;AA=C|||;VT=SNP
8	1158674	rs4486233	A	G	100	PASS	AC=3983;AF=0.795327;AN=5008;NS=2504;DP=13935;EAS_AF=0.8819;AMR_AF=0.7435;AFR_AF=0.9463;EUR_AF=0.6382;SAS_AF=0.7004;AA=G|||;VT=SNP
8	1158693	rs4621829	A	T	100	PASS	AC=3214;AF=0.641773;AN=5008;NS=2504;DP=13811;EAS_AF=0.7014;AMR_AF=0.5259;AFR_AF=0.8608;EUR_AF=0.4175;SAS_AF=0.5971;AA=T|||;VT=SNP
8	1158785	rs6558430	T	A	100	PASS	AC=3214;AF=0.641773;AN=5008;NS=2504;DP=13968;EAS_AF=0.7014;AMR_AF=0.5259;AFR_AF=0.8608;EUR_AF=0.4175;SAS_AF=0.5971;AA=T|||;VT=SNP
8	1158788	rs11136361	G	C	100	PASS	AC=1017;AF=0.203075;AN=5008;NS=2504;DP=13893;EAS_AF=0.3105;AMR_AF=0.2176;AFR_AF=0.0673;EUR_AF=0.2107;SAS_AF=0.2577;AA=G|||;VT=SNP
8	1158909	rs56201951	T	A	100	PASS	AC=174;AF=0.0347444;AN=5008;NS=2504;DP=9896;EAS_AF=0.0069;AMR_AF=0.0908;AFR_AF=0.0061;EUR_AF=0.0606;SAS_AF=0.0358;AA=T|||;VT=SNP
8	1159027	rs6558431	T	C	100	PASS	AC=3304;AF=0.659744;AN=5008;NS=2504;DP=12284;EAS_AF=0.7024;AMR_AF=0.5605;AFR_AF=0.882;EUR_AF=0.4453;SAS_AF=0.6063;AA=C|||;VT=SNP
8	1159284	rs12550662	G	A	100	PASS	AC=411;AF=0.0820687;AN=5008;NS=2504;DP=17393;EAS_AF=0.0972;AMR_AF=0.0375;AFR_AF=0.1256;EUR_AF=0.0338;SAS_AF=0.089;AA=g|||;VT=SNP
8	1159554	rs79302005	C	A	100	PASS	AC=694;AF=0.138578;AN=5008;NS=2504;DP=17780;EAS_AF=0.1796;AMR_AF=0.219;AFR_AF=0.0287;EUR_AF=0.2207;SAS_AF=0.1033;AA=c|||;VT=SNP
8	1159883	rs62486895	C	T	100	PASS	AC=688;AF=0.13738;AN=5008;NS=2504;DP=18025;EAS_AF=0.1806;AMR_AF=0.219;AFR_AF=0.0242;EUR_AF=0.2197;SAS_AF=0.1033;AA=c|||;VT=SNP
8	1160570	rs1562927	A	G	100	PASS	AC=3212;AF=0.641374;AN=5008;NS=2504;DP=16314;EAS_AF=0.7004;AMR_AF=0.5245;AFR_AF=0.8608;EUR_AF=0.4175;SAS_AF=0.5971;AA=N|||;VT=SNP
8	1160584	rs1562926	C	A	100	PASS	AC=3206;AF=0.640176;AN=5008;NS=2504;DP=16432;EAS_AF=0.6964;AMR_AF=0.5245;AFR_AF=0.8608;EUR_AF=0.4165;SAS_AF=0.5961;AA=c|||;VT=SNP
8	1161165	rs10110887	T	A	100	PASS	AC=829;AF=0.165535;AN=5008;NS=2504;DP=19939;EAS_AF=0.252;AMR_AF=0.1614;AFR_AF=0.0953;EUR_AF=0.167;SAS_AF=0.1728;AA=T|||;VT=SNP
8	1161443	rs7840420	G	T	100	PASS	AC=3214;AF=0.641773;AN=5008;NS=2504;DP=20311;EAS_AF=0.7024;AMR_AF=0.5259;AFR_AF=0.8623;EUR_AF=0.4155;SAS_AF=0.5961;AA=T|||;VT=SNP
8	1161481	rs75445726	C	G	100	PASS	AC=437;AF=0.0872604;AN=5008;NS=2504;DP=20648;EAS_AF=0.1022;AMR_AF=0.0389;AFR_AF=0.1392;EUR_AF=0.0348;SAS_AF=0.09;AA=C|||;VT=SNP
8	1161513	rs7828573	T	G	100	PASS	AC=3325;AF=0.663938;AN=5008;NS=2504;DP=19721;EAS_AF=0.7014;AMR_AF=0.5605;AFR_AF=0.8971;EUR_AF=0.4473;SAS_AF=0.6063;AA=G|||;VT=SNP
8	1161904	rs10111585	A	G	100	PASS	AC=3132;AF=0.625399;AN=5008;NS=2504;DP=15890;EAS_AF=0.7014;AMR_AF=0.549;AFR_AF=0.829;EUR_AF=0.4254;SAS_AF=0.5317;AA=A|||;VT=SNP
8	1161954	rs10111597	A	G	100	PASS	AC=3756;AF=0.75;AN=5008;NS=2504;DP=18092;EAS_AF=0.8849;AMR_AF=0.7291;AFR_AF=0.7685;EUR_AF=0.6382;SAS_AF=0.7157;AA=A|||;VT=SNP
8	1162157	rs7841475	G	C	100	PASS	AC=2650;AF=0.529153;AN=5008;NS=2504;DP=18840;EAS_AF=0.5456;AMR_AF=0.3689;AFR_AF=0.8132;EUR_AF=0.3072;SAS_AF=0.4703;AA=G|||;VT=SNP
8	1162454	rs7829754	A	G	100	PASS	AC=3200;AF=0.638978;AN=5008;NS=2504;DP=16990;EAS_AF=0.6339;AMR_AF=0.6052;AFR_AF=0.6717;EUR_AF=0.5338;SAS_AF=0.7321;AA=G|||;VT=SNP
8	1162826	rs13266215	G	T	100	PASS	AC=931;AF=0.185903;AN=5008;NS=2504;DP=10084;EAS_AF=0.0526;AMR_AF=0.1196;AFR_AF=0.3638;EUR_AF=0.1223;SAS_AF=0.1953;AA=T|||;VT=SNP
8	1162927	rs13268678	C	T	100	PASS	AC=792;AF=0.158147;AN=5008;NS=2504;DP=13711;EAS_AF=0.006;AMR_AF=0.1427;AFR_AF=0.1906;EUR_AF=0.2386;SAS_AF=0.1994;AA=C|||;VT=SNP
8	1163245	rs4735996	A	T	100	PASS	AC=1682;AF=0.335863;AN=5008;NS=2504;DP=17638;EAS_AF=0.3016;AMR_AF=0.3228;AFR_AF=0.5681;EUR_AF=0.1928;SAS_AF=0.2137;AA=T|||;VT=SNP
8	1163521	rs75160774	G	A	100	PASS	AC=135;AF=0.0269569;AN=5008;NS=2504;DP=19813;EAS_AF=0.1071;AMR_AF=0.0029;AFR_AF=0.0023;EUR_AF=0.0139;SAS_AF=0.0082;AA=G|||;VT=SNP
8	1163613	rs11994714	A	G	100	PASS	AC=604;AF=0.120607;AN=5008;NS=2504;DP=17720;EAS_AF=0.0635;AMR_AF=0.0677;AFR_AF=0.3359;EUR_AF=0.0308;SAS_AF=0.0184;AA=G|||;VT=SNP
8	1163713	rs4735997	C	T	100	PASS	AC=815;AF=0.16274;AN=5008;NS=2504;DP=18683;EAS_AF=0.2242;AMR_AF=0.2334;AFR_AF=0.1596;EUR_AF=0.1054;SAS_AF=0.1125;AA=C|||;VT=SNP
8	1163942	rs4361784	T	G	100	PASS	AC=549;AF=0.109625;AN=5008;NS=2504;DP=17461;EAS_AF=0.0585;AMR_AF=0.062;AFR_AF=0.3048;EUR_AF=0.0258;SAS_AF=0.0184;AA=N|||;VT=SNP
8	1163987	rs4588883	G	A	100	PASS	AC=541;AF=0.108027;AN=5008;NS=2504;DP=16826;EAS_AF=0.0585;AMR_AF=0.0605;AFR_AF=0.2995;EUR_AF=0.0258;SAS_AF=0.0184;AA=g|||;VT=SNP
8	1164208	rs7463697	A	G	100	PASS	AC=552;AF=0.110224;AN=5008;NS=2504;DP=17377;EAS_AF=0.0585;AMR_AF=0.0663;AFR_AF=0.3048;EUR_AF=0.0258;SAS_AF=0.0184;AA=N|||;VT=SNP
8	1164235	rs73670678	G	A	100	PASS	AC=422;AF=0.0842652;AN=5008;NS=2504;DP=17207;EAS_AF=0.0278;AMR_AF=0.036;AFR_AF=0.1846;EUR_AF=0.0467;SAS_AF=0.0798;AA=g|||;VT=SNP
8	1164240	rs3943510	T	G	100	PASS	AC=3170;AF=0.632987;AN=5008;NS=2504;DP=17046;EAS_AF=0.7361;AMR_AF=0.6484;AFR_AF=0.708;EUR_AF=0.4414;SAS_AF=0.6115;AA=N|||;VT=SNP
8	1164380	rs1463250	A	G	100	PASS	AC=548;AF=0.109425;AN=5008;NS=2504;DP=19293;EAS_AF=0.0585;AMR_AF=0.0634;AFR_AF=0.3033;EUR_AF=0.0258;SAS_AF=0.0184;AA=A|||;VT=SNP
8	1164482	rs1463249	C	T	100	PASS	AC=545;AF=0.108826;AN=5008;NS=2504;DP=18727;EAS_AF=0.0595;AMR_AF=0.062;AFR_AF=0.3011;EUR_AF=0.0258;SAS_AF=0.0184;AA=C|||;VT=SNP
8	1164497	rs61630567	A	G	100	PASS	AC=546;AF=0.109026;AN=5008;NS=2504;DP=18747;EAS_AF=0.0585;AMR_AF=0.0634;AFR_AF=0.3018;EUR_AF=0.0258;SAS_AF=0.0184;AA=G|||;VT=SNP
8	1164521	rs1463248	T	G	100	PASS	AC=551;AF=0.110024;AN=5008;NS=2504;DP=18772;EAS_AF=0.0585;AMR_AF=0.0634;AFR_AF=0.3056;EUR_AF=0.0258;SAS_AF=0.0184;AA=G|||;VT=SNP
8	1164550	rs28690773	G	A	100	PASS	AC=855;AF=0.170727;AN=5008;NS=2504;DP=18632;EAS_AF=0.2242;AMR_AF=0.2536;AFR_AF=0.1581;EUR_AF=0.1143;SAS_AF=0.1319;AA=G|||;VT=SNP
8	1164910	rs11996586	T	G	100	PASS	AC=544;AF=0.108626;AN=5008;NS=2504;DP=20912;EAS_AF=0.0585;AMR_AF=0.062;AFR_AF=0.3011;EUR_AF=0.0258;SAS_AF=0.0184;AA=G|||;VT=SNP
8	1164917	rs34086587	C	G	100	PASS	AC=544;AF=0.108626;AN=5008;NS=2504;DP=20641;EAS_AF=0.0585;AMR_AF=0.062;AFR_AF=0.3011;EUR_AF=0.0258;SAS_AF=0.0184;AA=C|||;VT=SNP
8	1164974	rs11996596	T	C	100	PASS	AC=546;AF=0.109026;AN=5008;NS=2504;DP=19668;EAS_AF=0.0585;AMR_AF=0.062;AFR_AF=0.3026;EUR_AF=0.0258;SAS_AF=0.0184;AA=T|||;VT=SNP
8	1165148	rs7388163	A	G	100	PASS	AC=1551;AF=0.309704;AN=5008;NS=2504;DP=21752;EAS_AF=0.4484;AMR_AF=0.3256;AFR_AF=0.1604;EUR_AF=0.2843;SAS_AF=0.3834;AA=A|||;VT=SNP
8	1165320	rs11996729	T	C	100	PASS	AC=554;AF=0.110623;AN=5008;NS=2504;DP=22684;EAS_AF=0.0585;AMR_AF=0.062;AFR_AF=0.3056;EUR_AF=0.0298;SAS_AF=0.0184;AA=t|||;VT=SNP
8	1165350	rs73542182	G	C	100	PASS	AC=545;AF=0.108826;AN=5008;NS=2504;DP=22069;EAS_AF=0.0585;AMR_AF=0.062;AFR_AF=0.3018;EUR_AF=0.0258;SAS_AF=0.0184;AA=G|||;VT=SNP
8	1165356	rs73542184	A	G	100	PASS	AC=545;AF=0.108826;AN=5008;NS=2504;DP=21963;EAS_AF=0.0585;AMR_AF=0.062;AFR_AF=0.3018;EUR_AF=0.0258;SAS_AF=0.0184;AA=G|||;VT=SNP
8	1166154	rs73670679	G	A	100	PASS	AC=1081;AF=0.215855;AN=5008;NS=2504;DP=21474;EAS_AF=0.2579;AMR_AF=0.2767;AFR_AF=0.2186;EUR_AF=0.1372;SAS_AF=0.2065;AA=G|||;VT=SNP
8	1166282	rs2123065	T	A	100	PASS	AC=741;AF=0.147963;AN=5008;NS=2504;DP=19933;EAS_AF=0.0585;AMR_AF=0.072;AFR_AF=0.4418;EUR_AF=0.0298;SAS_AF=0.0184;AA=T|||;VT=SNP
8	1166290	rs2123064	A	G	100	PASS	AC=741;AF=0.147963;AN=5008;NS=2504;DP=19859;EAS_AF=0.0585;AMR_AF=0.072;AFR_AF=0.4418;EUR_AF=0.0298;SAS_AF=0.0184;AA=A|||;VT=SNP
8	1166291	rs17065842	T	A	100	PASS	AC=1050;AF=0.209665;AN=5008;NS=2504;DP=19830;EAS_AF=0.2599;AMR_AF=0.2723;AFR_AF=0.1997;EUR_AF=0.1322;SAS_AF=0.2065;AA=T|||;VT=SNP
8	1166536	rs6987281	T	C	100	PASS	AC=767;AF=0.153155;AN=5008;NS=2504;DP=18569;EAS_AF=0.0585;AMR_AF=0.072;AFR_AF=0.4614;EUR_AF=0.0298;SAS_AF=0.0184;AA=T|||;VT=SNP
8	1166627	rs56022026	C	G	100	PASS	AC=723;AF=0.144369;AN=5008;NS=2504;DP=17033;EAS_AF=0.2312;AMR_AF=0.2522;AFR_AF=0.0416;EUR_AF=0.1223;SAS_AF=0.1401;AA=C|||;VT=SNP
8	1166945	rs28556612	T	G	100	PASS	AC=1990;AF=0.397364;AN=5008;NS=2504;DP=20953;EAS_AF=0.4772;AMR_AF=0.3372;AFR_AF=0.2882;EUR_AF=0.33;SAS_AF=0.5746;AA=G|||;VT=SNP
8	1166961	rs28503335	T	C	100	PASS	AC=1088;AF=0.217252;AN=5008;NS=2504;DP=20320;EAS_AF=0.2599;AMR_AF=0.2738;AFR_AF=0.2239;EUR_AF=0.1322;SAS_AF=0.2117;AA=T|||;VT=SNP
8	1167032	rs28621837	T	A	100	PASS	AC=2560;AF=0.511182;AN=5008;NS=2504;DP=19342;EAS_AF=0.7054;AMR_AF=0.5735;AFR_AF=0.2912;EUR_AF=0.4185;SAS_AF=0.6595;AA=T|||;VT=SNP
8	1167108	rs28522830	G	C	100	PASS	AC=2563;AF=0.511781;AN=5008;NS=2504;DP=19723;EAS_AF=0.7054;AMR_AF=0.572;AFR_AF=0.2927;EUR_AF=0.4195;SAS_AF=0.6605;AA=C|||;VT=SNP
8	1167130	rs7386254	A	G	100	PASS	AC=3500;AF=0.698882;AN=5008;NS=2504;DP=20040;EAS_AF=0.7639;AMR_AF=0.6571;AFR_AF=0.8759;EUR_AF=0.4513;SAS_AF=0.6769;AA=a|||;VT=SNP
8	1167389	rs7387495	G	C	100	PASS	AC=1999;AF=0.399161;AN=5008;NS=2504;DP=20720;EAS_AF=0.4782;AMR_AF=0.3401;AFR_AF=0.289;EUR_AF=0.333;SAS_AF=0.5767;AA=G|||;VT=SNP
8	1167417	rs12716581	C	T	100	PASS	AC=2563;AF=0.511781;AN=5008;NS=2504;DP=20091;EAS_AF=0.7054;AMR_AF=0.572;AFR_AF=0.2935;EUR_AF=0.4205;SAS_AF=0.6585;AA=T|||;VT=SNP
8	1167530	rs12716582	G	C	100	PASS	AC=2993;AF=0.597644;AN=5008;NS=2504;DP=19534;EAS_AF=0.7054;AMR_AF=0.634;AFR_AF=0.559;EUR_AF=0.4493;SAS_AF=0.6656;AA=C|||;VT=SNP
8	1168147	rs75640788	T	A	100	PASS	AC=819;AF=0.163538;AN=5008;NS=2504;DP=18984;EAS_AF=0.2272;AMR_AF=0.281;AFR_AF=0.146;EUR_AF=0.1123;SAS_AF=0.091;AA=T|||;VT=SNP
8	1168152	rs59366384	C	A	100	PASS	AC=1515;AF=0.302516;AN=5008;NS=2504;DP=19190;EAS_AF=0.2857;AMR_AF=0.3156;AFR_AF=0.5998;EUR_AF=0.1143;SAS_AF=0.1022;AA=A|||;VT=SNP
8	1168510	rs57729058	A	C	100	PASS	AC=1516;AF=0.302716;AN=5008;NS=2504;DP=16211;EAS_AF=0.2837;AMR_AF=0.3156;AFR_AF=0.6021;EUR_AF=0.1143;SAS_AF=0.1022;AA=A|||;VT=SNP
8	1168531	rs61431071	C	T	100	PASS	AC=1334;AF=0.266374;AN=5008;NS=2504;DP=16854;EAS_AF=0.2837;AMR_AF=0.3026;AFR_AF=0.472;EUR_AF=0.1133;SAS_AF=0.1022;AA=C|||;VT=SNP
8	1168631	rs10093028	T	C	100	PASS	AC=3495;AF=0.697883;AN=5008;NS=2504;DP=15157;EAS_AF=0.7649;AMR_AF=0.6556;AFR_AF=0.8714;EUR_AF=0.4513;SAS_AF=0.6779;AA=C|||;VT=SNP
8	1168701	rs55735112	A	G	100	PASS	AC=485;AF=0.096845;AN=5008;NS=2504;DP=16736;EAS_AF=0.0317;AMR_AF=0.0389;AFR_AF=0.1997;EUR_AF=0.0437;SAS_AF=0.1207;AA=A|||;VT=SNP
8	1168708	rs12675057	A	G	100	PASS	AC=1497;AF=0.298922;AN=5008;NS=2504;DP=16876;EAS_AF=0.4454;AMR_AF=0.3314;AFR_AF=0.0976;EUR_AF=0.3052;SAS_AF=0.3906;AA=A|||;VT=SNP
8	1168781	rs11136363	G	C	100	PASS	AC=3492;AF=0.697284;AN=5008;NS=2504;DP=15818;EAS_AF=0.7629;AMR_AF=0.6556;AFR_AF=0.8714;EUR_AF=0.4483;SAS_AF=0.68;AA=C|||;VT=SNP
8	1168828	rs12375266	T	C	100	PASS	AC=1519;AF=0.303315;AN=5008;NS=2504;DP=16132;EAS_AF=0.2867;AMR_AF=0.3156;AFR_AF=0.6029;EUR_AF=0.1143;SAS_AF=0.1012;AA=T|||;VT=SNP
8	1169445	rs11778204	G	C	100	PASS	AC=1492;AF=0.297923;AN=5008;NS=2504;DP=19138;EAS_AF=0.2887;AMR_AF=0.3141;AFR_AF=0.5809;EUR_AF=0.1153;SAS_AF=0.1012;AA=G|||;VT=SNP
8	1169457	rs11785334	C	A	100	PASS	AC=1492;AF=0.297923;AN=5008;NS=2504;DP=19323;EAS_AF=0.2887;AMR_AF=0.3141;AFR_AF=0.5809;EUR_AF=0.1153;SAS_AF=0.1012;AA=A|||;VT=SNP
8	1169468	rs57596437	G	C	100	PASS	AC=466;AF=0.0930511;AN=5008;NS=2504;DP=19441;EAS_AF=0.0308;AMR_AF=0.0288;AFR_AF=0.2186;EUR_AF=0.0338;SAS_AF=0.0941;AA=G|||;VT=SNP
8	1169491	rs11785337	C	T	100	PASS	AC=1960;AF=0.391374;AN=5008;NS=2504;DP=19745;EAS_AF=0.3165;AMR_AF=0.3429;AFR_AF=0.8018;EUR_AF=0.1491;SAS_AF=0.1973;AA=T|||;VT=SNP
8	1169497	rs11778225	G	A	100	PASS	AC=1511;AF=0.301717;AN=5008;NS=2504;DP=19614;EAS_AF=0.2857;AMR_AF=0.317;AFR_AF=0.5968;EUR_AF=0.1143;SAS_AF=0.1012;AA=G|||;VT=SNP
8	1169521	rs1584696	T	G	100	PASS	AC=2057;AF=0.410743;AN=5008;NS=2504;DP=18537;EAS_AF=0.3175;AMR_AF=0.3487;AFR_AF=0.8048;EUR_AF=0.164;SAS_AF=0.272;AA=T|||;VT=SNP
8	1169672	rs61362293	A	G	100	PASS	AC=475;AF=0.0948482;AN=5008;NS=2504;DP=16435;EAS_AF=0.0308;AMR_AF=0.0288;AFR_AF=0.2231;EUR_AF=0.0348;SAS_AF=0.0961;AA=A|||;VT=SNP
8	1169803	rs4400413	G	T	100	PASS	AC=1953;AF=0.389976;AN=5008;NS=2504;DP=18131;EAS_AF=0.4683;AMR_AF=0.33;AFR_AF=0.289;EUR_AF=0.327;SAS_AF=0.5532;AA=G|||;VT=SNP
8	1169941	rs4311679	G	T	100	PASS	AC=1485;AF=0.296526;AN=5008;NS=2504;DP=17725;EAS_AF=0.4395;AMR_AF=0.3012;AFR_AF=0.0696;EUR_AF=0.2922;SAS_AF=0.4571;AA=G|||;VT=SNP
8	1170034	rs4534146	G	A	100	PASS	AC=1956;AF=0.390575;AN=5008;NS=2504;DP=16459;EAS_AF=0.4702;AMR_AF=0.33;AFR_AF=0.2905;EUR_AF=0.326;SAS_AF=0.5532;AA=A|||;VT=SNP
8	1170079	rs4387002	G	C	100	PASS	AC=1957;AF=0.390775;AN=5008;NS=2504;DP=16626;EAS_AF=0.4702;AMR_AF=0.33;AFR_AF=0.2905;EUR_AF=0.327;SAS_AF=0.5532;AA=C|||;VT=SNP
8	1170171	rs4642677	G	A	100	PASS	AC=1489;AF=0.297324;AN=5008;NS=2504;DP=17112;EAS_AF=0.4425;AMR_AF=0.3012;AFR_AF=0.0703;EUR_AF=0.2922;SAS_AF=0.4571;AA=G|||;VT=SNP
8	1170172	rs4387003	G	C	100	PASS	AC=1486;AF=0.296725;AN=5008;NS=2504;DP=17076;EAS_AF=0.4385;AMR_AF=0.3026;AFR_AF=0.0703;EUR_AF=0.2922;SAS_AF=0.4571;AA=C|||;VT=SNP
8	1170260	rs61621167	C	G	100	PASS	AC=479;AF=0.095647;AN=5008;NS=2504;DP=18221;EAS_AF=0.0308;AMR_AF=0.0288;AFR_AF=0.2254;EUR_AF=0.0348;SAS_AF=0.0971;AA=C|||;VT=SNP
8	1170295	rs11779163	G	C	100	PASS	AC=1588;AF=0.317093;AN=5008;NS=2504;DP=18385;EAS_AF=0.4405;AMR_AF=0.3372;AFR_AF=0.1014;EUR_AF=0.3201;SAS_AF=0.4642;AA=C|||;VT=SNP
8	1170382	rs11136364	A	G	100	PASS	AC=3448;AF=0.688498;AN=5008;NS=2504;DP=17057;EAS_AF=0.7589;AMR_AF=0.6427;AFR_AF=0.8714;EUR_AF=0.4423;SAS_AF=0.6544;AA=G|||;VT=SNP
8	1170471	rs4602920	C	G	100	PASS	AC=1377;AF=0.27496;AN=5008;NS=2504;DP=17863;EAS_AF=0.4375;AMR_AF=0.2925;AFR_AF=0.0673;EUR_AF=0.2724;SAS_AF=0.3783;AA=G|||;VT=SNP
8	1170539	rs11779225	G	A	100	PASS	AC=3443;AF=0.6875;AN=5008;NS=2504;DP=17978;EAS_AF=0.756;AMR_AF=0.6427;AFR_AF=0.8699;EUR_AF=0.4423;SAS_AF=0.6544;AA=A|||;VT=SNP
8	1170616	rs4384003	C	G	100	PASS	AC=1396;AF=0.278754;AN=5008;NS=2504;DP=17764;EAS_AF=0.4395;AMR_AF=0.2954;AFR_AF=0.0673;EUR_AF=0.2803;SAS_AF=0.3855;AA=C|||;VT=SNP
8	1171144	rs78325435	C	G	100	PASS	AC=601;AF=0.120008;AN=5008;NS=2504;DP=19773;EAS_AF=0.2183;AMR_AF=0.2262;AFR_AF=0.0424;EUR_AF=0.0845;SAS_AF=0.0849;AA=C|||;VT=SNP
8	1171279	rs58458566	G	T	100	PASS	AC=329;AF=0.0656949;AN=5008;NS=2504;DP=20861;EAS_AF=0.0347;AMR_AF=0.0202;AFR_AF=0.1407;EUR_AF=0.0209;SAS_AF=0.0746;AA=T|||;VT=SNP
8	1171532	rs11988553	T	C	100	PASS	AC=1377;AF=0.27496;AN=5008;NS=2504;DP=18288;EAS_AF=0.3433;AMR_AF=0.281;AFR_AF=0.1021;EUR_AF=0.3082;SAS_AF=0.3998;AA=T|||;VT=SNP
8	1172153	rs13254361	A	G	100	PASS	AC=1924;AF=0.384185;AN=5008;NS=2504;DP=19196;EAS_AF=0.5496;AMR_AF=0.3862;AFR_AF=0.3638;EUR_AF=0.2724;SAS_AF=0.3548;AA=a|||;VT=SNP
8	1172555	rs13255577	A	G	100	PASS	AC=1873;AF=0.374002;AN=5008;NS=2504;DP=17726;EAS_AF=0.6389;AMR_AF=0.4049;AFR_AF=0.2443;EUR_AF=0.2744;SAS_AF=0.3569;AA=A|||;VT=SNP
8	1172589	rs13263143	T	G	100	PASS	AC=2044;AF=0.408147;AN=5008;NS=2504;DP=16727;EAS_AF=0.5407;AMR_AF=0.3905;AFR_AF=0.4599;EUR_AF=0.2714;SAS_AF=0.3548;AA=G|||;VT=SNP
8	1172704	rs59485027	G	T	100	PASS	AC=1791;AF=0.357628;AN=5008;NS=2504;DP=15599;EAS_AF=0.5367;AMR_AF=0.3775;AFR_AF=0.3495;EUR_AF=0.2525;SAS_AF=0.2781;AA=G|||;VT=SNP
8	1172900	rs78836519	G	A	100	PASS	AC=280;AF=0.0559105;AN=5008;NS=2504;DP=15049;EAS_AF=0.0962;AMR_AF=0.0418;AFR_AF=0.0068;EUR_AF=0.0398;SAS_AF=0.1074;AA=G|||;VT=SNP
8	1173602	rs4506245	G	A	100	PASS	AC=2662;AF=0.53155;AN=5008;NS=2504;DP=18098;EAS_AF=0.7153;AMR_AF=0.4438;AFR_AF=0.6868;EUR_AF=0.2913;SAS_AF=0.4417;AA=A|||;VT=SNP
8	1173797	rs28482351	A	C	100	PASS	AC=237;AF=0.0473243;AN=5008;NS=2504;DP=16898;EAS_AF=0.1101;AMR_AF=0.036;AFR_AF=0.0038;EUR_AF=0.0249;SAS_AF=0.0726;AA=A|||;VT=SNP
8	1173949	rs2100322	T	C	100	PASS	AC=1507;AF=0.300919;AN=5008;NS=2504;DP=19414;EAS_AF=0.5347;AMR_AF=0.3631;AFR_AF=0.1399;EUR_AF=0.2584;SAS_AF=0.2771;AA=T|||;VT=SNP
8	1174072	rs2084803	G	A	100	PASS	AC=1699;AF=0.339257;AN=5008;NS=2504;DP=18586;EAS_AF=0.5347;AMR_AF=0.3415;AFR_AF=0.2602;EUR_AF=0.2416;SAS_AF=0.3436;AA=A|||;VT=SNP
8	1174325	rs17063711	G	A	100	PASS	AC=463;AF=0.0924521;AN=5008;NS=2504;DP=16906;EAS_AF=0.1081;AMR_AF=0.0504;AFR_AF=0.1059;EUR_AF=0.0388;SAS_AF=0.1431;AA=A|||;VT=SNP
8	1174614	rs77711836	C	A	100	PASS	AC=228;AF=0.0455272;AN=5008;NS=2504;DP=16693;EAS_AF=0.1052;AMR_AF=0.036;AFR_AF=0.0038;EUR_AF=0.0249;SAS_AF=0.0685;AA=C|||;VT=SNP
8	1174639	rs11778666	G	C	100	PASS	AC=3445;AF=0.687899;AN=5008;NS=2504;DP=16455;EAS_AF=0.7708;AMR_AF=0.6599;AFR_AF=0.8109;EUR_AF=0.4781;SAS_AF=0.6718;AA=C|||;VT=SNP
8	1174648	rs74304031	A	G	100	PASS	AC=576;AF=0.115016;AN=5008;NS=2504;DP=16545;EAS_AF=0.1071;AMR_AF=0.0562;AFR_AF=0.1868;EUR_AF=0.0408;SAS_AF=0.1442;AA=A|||;VT=SNP
8	1174929	rs11785814	C	T	100	PASS	AC=1779;AF=0.355232;AN=5008;NS=2504;DP=20038;EAS_AF=0.5377;AMR_AF=0.3732;AFR_AF=0.326;EUR_AF=0.2545;SAS_AF=0.2975;AA=C|||;VT=SNP
8	1174950	rs11776363	T	C	100	PASS	AC=1792;AF=0.357827;AN=5008;NS=2504;DP=20641;EAS_AF=0.5437;AMR_AF=0.3732;AFR_AF=0.3313;EUR_AF=0.2565;SAS_AF=0.2955;AA=T|||;VT=SNP
8	1175131	rs13263535	G	T	100	PASS	AC=3447;AF=0.688299;AN=5008;NS=2504;DP=20863;EAS_AF=0.7728;AMR_AF=0.6599;AFR_AF=0.8079;EUR_AF=0.4791;SAS_AF=0.6748;AA=T|||;VT=SNP
8	1175558	rs11986487	A	C	100	PASS	AC=838;AF=0.167332;AN=5008;NS=2504;DP=18004;EAS_AF=0.126;AMR_AF=0.1052;AFR_AF=0.3472;EUR_AF=0.0646;SAS_AF=0.1166;AA=A|||;VT=SNP
8	1175626	rs28661368	A	G	100	PASS	AC=235;AF=0.0469249;AN=5008;NS=2504;DP=16967;EAS_AF=0.1071;AMR_AF=0.036;AFR_AF=0.0038;EUR_AF=0.0249;SAS_AF=0.0736;AA=A|||;VT=SNP
8	1175874	rs1451886	G	C	100	PASS	AC=3519;AF=0.702676;AN=5008;NS=2504;DP=14371;EAS_AF=0.7688;AMR_AF=0.6628;AFR_AF=0.851;EUR_AF=0.4891;SAS_AF=0.682;AA=C|||;VT=SNP
8	1176426	rs2123061	G	C	100	PASS	AC=4052;AF=0.809105;AN=5008;NS=2504;DP=19522;EAS_AF=0.7837;AMR_AF=0.8084;AFR_AF=0.848;EUR_AF=0.7654;SAS_AF=0.8282;AA=C|||;VT=SNP
8	1176477	rs4376518	G	T	100	PASS	AC=716;AF=0.142971;AN=5008;NS=2504;DP=18489;EAS_AF=0.124;AMR_AF=0.098;AFR_AF=0.267;EUR_AF=0.0567;SAS_AF=0.1155;AA=G|||;VT=SNP
8	1176559	rs4593571	A	G	100	PASS	AC=241;AF=0.048123;AN=5008;NS=2504;DP=21437;EAS_AF=0.1081;AMR_AF=0.0375;AFR_AF=0.0061;EUR_AF=0.0249;SAS_AF=0.0746;AA=A|||;VT=SNP
8	1176906	rs11777587	A	G	100	PASS	AC=3393;AF=0.677516;AN=5008;NS=2504;DP=15290;EAS_AF=0.7758;AMR_AF=0.6455;AFR_AF=0.7844;EUR_AF=0.4851;SAS_AF=0.6524;AA=G|||;VT=SNP
8	1177431	rs9644305	G	A	100	PASS	AC=3374;AF=0.673722;AN=5008;NS=2504;DP=14035;EAS_AF=0.7669;AMR_AF=0.5663;AFR_AF=0.8275;EUR_AF=0.4831;SAS_AF=0.6421;AA=A|||;VT=SNP
8	1177555	rs1376790	A	G	100	PASS	AC=1442;AF=0.287939;AN=5008;NS=2504;DP=15381;EAS_AF=0.5387;AMR_AF=0.3228;AFR_AF=0.115;EUR_AF=0.2306;SAS_AF=0.2975;AA=N|||;VT=SNP
8	1177913	rs35191537	A	G	100	PASS	AC=1436;AF=0.286741;AN=5008;NS=2504;DP=17365;EAS_AF=0.5387;AMR_AF=0.3228;AFR_AF=0.112;EUR_AF=0.2306;SAS_AF=0.2955;AA=A|||;VT=SNP
8	1178457	rs4549802	G	A	100	PASS	AC=3417;AF=0.682308;AN=5008;NS=2504;DP=13482;EAS_AF=0.7669;AMR_AF=0.647;AFR_AF=0.82;EUR_AF=0.4751;SAS_AF=0.6472;AA=A|||;VT=SNP
8	1179108	rs62486899	A	G	100	PASS	AC=673;AF=0.134385;AN=5008;NS=2504;DP=16191;EAS_AF=0.0347;AMR_AF=0.2032;AFR_AF=0.0938;EUR_AF=0.1829;SAS_AF=0.1933;AA=A|||;VT=SNP
8	1179691	rs11776892	C	G	100	PASS	AC=1139;AF=0.227436;AN=5008;NS=2504;DP=20154;EAS_AF=0.2192;AMR_AF=0.2565;AFR_AF=0.2141;EUR_AF=0.2087;SAS_AF=0.2526;AA=C|||;VT=SNP
8	1179962	rs34256117	A	G	100	PASS	AC=813;AF=0.16234;AN=5008;NS=2504;DP=18481;EAS_AF=0.374;AMR_AF=0.085;AFR_AF=0.0416;EUR_AF=0.1322;SAS_AF=0.1933;AA=A|||;VT=SNP
8	1180023	rs11780518	A	C	100	PASS	AC=1570;AF=0.313498;AN=5008;NS=2504;DP=18793;EAS_AF=0.5665;AMR_AF=0.3602;AFR_AF=0.1415;EUR_AF=0.2634;SAS_AF=0.3037;AA=A|||;VT=SNP
8	1180184	rs12155951	A	G	100	PASS	AC=1742;AF=0.347843;AN=5008;NS=2504;DP=18039;EAS_AF=0.5466;AMR_AF=0.3372;AFR_AF=0.329;EUR_AF=0.2306;SAS_AF=0.2965;AA=A|||;VT=SNP
8	1180249	rs12156189	G	C	100	PASS	AC=3406;AF=0.680112;AN=5008;NS=2504;DP=18015;EAS_AF=0.7758;AMR_AF=0.6412;AFR_AF=0.8101;EUR_AF=0.4761;SAS_AF=0.6431;AA=G|||;VT=SNP
8	1180326	rs12155725	C	A	100	PASS	AC=3168;AF=0.632588;AN=5008;NS=2504;DP=17449;EAS_AF=0.7054;AMR_AF=0.6311;AFR_AF=0.6989;EUR_AF=0.4742;SAS_AF=0.6319;AA=A|||;VT=SNP
8	1180756	rs58461497	G	A	100	PASS	AC=421;AF=0.0840655;AN=5008;NS=2504;DP=19267;EAS_AF=0.0675;AMR_AF=0.0245;AFR_AF=0.1808;EUR_AF=0.0149;SAS_AF=0.0838;AA=G|||;VT=SNP
8	1180843	rs73186531	T	G	100	PASS	AC=618;AF=0.123403;AN=5008;NS=2504;DP=19656;EAS_AF=0.0347;AMR_AF=0.1758;AFR_AF=0.0923;EUR_AF=0.1531;SAS_AF=0.1892;AA=T|||;VT=SNP
8	1181463	rs7460360	G	C	100	PASS	AC=3362;AF=0.671326;AN=5008;NS=2504;DP=19312;EAS_AF=0.7669;AMR_AF=0.5663;AFR_AF=0.8222;EUR_AF=0.4761;SAS_AF=0.6442;AA=C|||;VT=SNP
8	1182490	rs61510273	G	A	100	PASS	AC=453;AF=0.0904553;AN=5008;NS=2504;DP=20139;EAS_AF=0.0337;AMR_AF=0.0836;AFR_AF=0.0635;EUR_AF=0.1461;SAS_AF=0.1329;AA=G|||;VT=SNP
8	1182790	rs34866202	T	G	100	PASS	AC=1716;AF=0.342652;AN=5008;NS=2504;DP=19663;EAS_AF=0.2312;AMR_AF=0.438;AFR_AF=0.1959;EUR_AF=0.5288;SAS_AF=0.3967;AA=T|||;VT=SNP
8	1182876	rs7012798	A	G	100	PASS	AC=2478;AF=0.494808;AN=5008;NS=2504;DP=20128;EAS_AF=0.6022;AMR_AF=0.487;AFR_AF=0.4803;EUR_AF=0.4364;SAS_AF=0.4693;AA=A|||;VT=SNP
8	1182941	rs4292715	C	G	100	PASS	AC=4378;AF=0.874201;AN=5008;NS=2504;DP=19590;EAS_AF=0.874;AMR_AF=0.9251;AFR_AF=0.8147;EUR_AF=0.9394;SAS_AF=0.8517;AA=C|||;VT=SNP
8	1183052	rs4073843	T	C	100	PASS	AC=1797;AF=0.358826;AN=5008;NS=2504;DP=19814;EAS_AF=0.2312;AMR_AF=0.4452;AFR_AF=0.261;EUR_AF=0.5239;SAS_AF=0.3916;AA=C|||;VT=SNP
8	1183230	rs4073842	A	G	100	PASS	AC=1796;AF=0.358626;AN=5008;NS=2504;DP=21814;EAS_AF=0.2312;AMR_AF=0.4452;AFR_AF=0.2602;EUR_AF=0.5239;SAS_AF=0.3916;AA=A|||;VT=SNP
8	1183245	rs4073841	C	A	100	PASS	AC=1793;AF=0.358027;AN=5008;NS=2504;DP=21231;EAS_AF=0.2312;AMR_AF=0.4438;AFR_AF=0.2602;EUR_AF=0.5219;SAS_AF=0.3916;AA=C|||;VT=SNP
8	1183265	rs4380967	A	G	100	PASS	AC=4677;AF=0.933906;AN=5008;NS=2504;DP=20481;EAS_AF=0.8859;AMR_AF=0.9611;AFR_AF=0.9826;EUR_AF=0.9612;SAS_AF=0.8701;AA=G|||;VT=SNP
8	1183311	rs4073840	T	C	100	PASS	AC=1799;AF=0.359225;AN=5008;NS=2504;DP=19647;EAS_AF=0.2312;AMR_AF=0.4452;AFR_AF=0.2625;EUR_AF=0.5239;SAS_AF=0.3916;AA=T|||;VT=SNP
8	1183325	rs62486940	A	T	100	PASS	AC=477;AF=0.0952476;AN=5008;NS=2504;DP=19698;EAS_AF=0.0337;AMR_AF=0.085;AFR_AF=0.0666;EUR_AF=0.1461;SAS_AF=0.1524;AA=A|||;VT=SNP
8	1183435	rs34491487	C	T	100	PASS	AC=1779;AF=0.355232;AN=5008;NS=2504;DP=19720;EAS_AF=0.2222;AMR_AF=0.4424;AFR_AF=0.2564;EUR_AF=0.5229;SAS_AF=0.3916;AA=T|||;VT=SNP
8	1183578	rs61673674	C	T	100	PASS	AC=1791;AF=0.357628;AN=5008;NS=2504;DP=18224;EAS_AF=0.2292;AMR_AF=0.4452;AFR_AF=0.2579;EUR_AF=0.5219;SAS_AF=0.3937;AA=C|||;VT=SNP
8	1183585	rs34288463	C	T	100	PASS	AC=1790;AF=0.357428;AN=5008;NS=2504;DP=18382;EAS_AF=0.2292;AMR_AF=0.4452;AFR_AF=0.2572;EUR_AF=0.5219;SAS_AF=0.3937;AA=C|||;VT=SNP
8	1183650	rs13265768	C	T	100	PASS	AC=3862;AF=0.771166;AN=5008;NS=2504;DP=18272;EAS_AF=0.8522;AMR_AF=0.8602;AFR_AF=0.6793;EUR_AF=0.8131;SAS_AF=0.7055;AA=T|||;VT=SNP
8	1183683	rs62486942	A	C	100	PASS	AC=478;AF=0.0954473;AN=5008;NS=2504;DP=18235;EAS_AF=0.0337;AMR_AF=0.0836;AFR_AF=0.0681;EUR_AF=0.1461;SAS_AF=0.1524;AA=A|||;VT=SNP
8	1183843	rs60800760	C	T	100	PASS	AC=1786;AF=0.356629;AN=5008;NS=2504;DP=17496;EAS_AF=0.2252;AMR_AF=0.4438;AFR_AF=0.261;EUR_AF=0.5209;SAS_AF=0.3906;AA=C|||;VT=SNP
8	1183945	rs62486944	C	T	100	PASS	AC=477;AF=0.0952476;AN=5008;NS=2504;DP=16674;EAS_AF=0.0337;AMR_AF=0.0836;AFR_AF=0.0666;EUR_AF=0.1461;SAS_AF=0.1534;AA=C|||;VT=SNP
8	1183975	rs73186542	A	G	100	PASS	AC=477;AF=0.0952476;AN=5008;NS=2504;DP=17368;EAS_AF=0.0337;AMR_AF=0.0836;AFR_AF=0.0666;EUR_AF=0.1461;SAS_AF=0.1534;AA=A|||;VT=SNP
8	1184046	rs6997759	G	A	100	PASS	AC=4778;AF=0.954073;AN=5008;NS=2504;DP=17754;EAS_AF=0.8869;AMR_AF=0.964;AFR_AF=0.9955;EUR_AF=0.9732;SAS_AF=0.9407;AA=A|||;VT=SNP
8	1184110	rs62486945	G	A	100	PASS	AC=477;AF=0.0952476;AN=5008;NS=2504;DP=20149;EAS_AF=0.0337;AMR_AF=0.0836;AFR_AF=0.0666;EUR_AF=0.1461;SAS_AF=0.1534;AA=A|||;VT=SNP
8	1184113	rs62486946	G	A	100	PASS	AC=476;AF=0.0950479;AN=5008;NS=2504;DP=20197;EAS_AF=0.0337;AMR_AF=0.0836;AFR_AF=0.0658;EUR_AF=0.1461;SAS_AF=0.1534;AA=A|||;VT=SNP
8	1184156	rs13267292	C	T	100	PASS	AC=1801;AF=0.359625;AN=5008;NS=2504;DP=19839;EAS_AF=0.6131;AMR_AF=0.3818;AFR_AF=0.2648;EUR_AF=0.2674;SAS_AF=0.3057;AA=C|||;VT=SNP
8	1184341	rs6984999	T	C	100	PASS	AC=2158;AF=0.430911;AN=5008;NS=2504;DP=18950;EAS_AF=0.2391;AMR_AF=0.487;AFR_AF=0.472;EUR_AF=0.5477;SAS_AF=0.4131;AA=C|||;VT=SNP
8	1184344	rs62486948	G	A	100	PASS	AC=474;AF=0.0946486;AN=5008;NS=2504;DP=19076;EAS_AF=0.0337;AMR_AF=0.0836;AFR_AF=0.0658;EUR_AF=0.1461;SAS_AF=0.1513;AA=G|||;VT=SNP
8	1184658	rs62486949	A	T	100	PASS	AC=476;AF=0.0950479;AN=5008;NS=2504;DP=20447;EAS_AF=0.0337;AMR_AF=0.0836;AFR_AF=0.0666;EUR_AF=0.1471;SAS_AF=0.1513;AA=A|||;VT=SNP
8	1184861	rs62486950	T	A	100	PASS	AC=479;AF=0.095647;AN=5008;NS=2504;DP=23471;EAS_AF=0.0337;AMR_AF=0.085;AFR_AF=0.0673;EUR_AF=0.1471;SAS_AF=0.1524;AA=T|||;VT=SNP
8	1184990	rs7004146	C	T	100	PASS	AC=3861;AF=0.770966;AN=5008;NS=2504;DP=16421;EAS_AF=0.8413;AMR_AF=0.8415;AFR_AF=0.6558;EUR_AF=0.8052;SAS_AF=0.7689;AA=T|||;VT=SNP
8	1191927	rs13277024	A	G	100	PASS	AC=760;AF=0.151757;AN=5008;NS=2504;DP=16635;EAS_AF=0.37;AMR_AF=0.085;AFR_AF=0.0083;EUR_AF=0.1322;SAS_AF=0.1881;AA=A|||;VT=SNP
8	1192014	rs6994812	A	G	100	PASS	AC=4295;AF=0.857628;AN=5008;NS=2504;DP=16619;EAS_AF=0.8532;AMR_AF=0.8833;AFR_AF=0.9213;EUR_AF=0.828;SAS_AF=0.7883;AA=A|||;VT=SNP
8	1192107	rs4976861	C	G	100	PASS	AC=4296;AF=0.857827;AN=5008;NS=2504;DP=18780;EAS_AF=0.8532;AMR_AF=0.8833;AFR_AF=0.9213;EUR_AF=0.828;SAS_AF=0.7894;AA=G|||;VT=SNP
8	1192257	rs4976874	T	C	100	PASS	AC=4297;AF=0.858027;AN=5008;NS=2504;DP=15654;EAS_AF=0.8542;AMR_AF=0.8833;AFR_AF=0.9213;EUR_AF=0.828;SAS_AF=0.7894;AA=T|||;VT=SNP
8	1192320	rs62487820	T	G	100	PASS	AC=457;AF=0.091254;AN=5008;NS=2504;DP=15936;EAS_AF=0.0337;AMR_AF=0.0836;AFR_AF=0.0643;EUR_AF=0.1471;SAS_AF=0.135;AA=T|||;VT=SNP
8	1192393	rs4976862	A	G	100	PASS	AC=4767;AF=0.951877;AN=5008;NS=2504;DP=17280;EAS_AF=0.8879;AMR_AF=0.9669;AFR_AF=0.9955;EUR_AF=0.9751;SAS_AF=0.9243;AA=a|||;VT=SNP
8	1192438	rs4976875	T	G	100	PASS	AC=4059;AF=0.810503;AN=5008;NS=2504;DP=17742;EAS_AF=0.8542;AMR_AF=0.8012;AFR_AF=0.8971;EUR_AF=0.7008;SAS_AF=0.7679;AA=T|||;VT=SNP
8	1192523	rs4976876	C	G	100	PASS	AC=4063;AF=0.811302;AN=5008;NS=2504;DP=20290;EAS_AF=0.8542;AMR_AF=0.804;AFR_AF=0.8994;EUR_AF=0.6998;SAS_AF=0.7679;AA=G|||;VT=SNP
8	1192585	rs11776579	G	A	100	PASS	AC=663;AF=0.132388;AN=5008;NS=2504;DP=20660;EAS_AF=0.0327;AMR_AF=0.1599;AFR_AF=0.0719;EUR_AF=0.2724;SAS_AF=0.1534;AA=G|||;VT=SNP
8	1192600	rs4976863	G	A	100	PASS	AC=3430;AF=0.684904;AN=5008;NS=2504;DP=21260;EAS_AF=0.8532;AMR_AF=0.7608;AFR_AF=0.5144;EUR_AF=0.6829;SAS_AF=0.6902;AA=G|||;VT=SNP
8	1192724	rs9644306	A	G	100	PASS	AC=2177;AF=0.434704;AN=5008;NS=2504;DP=23714;EAS_AF=0.621;AMR_AF=0.5159;AFR_AF=0.1589;EUR_AF=0.5378;SAS_AF=0.4519;AA=A|||;VT=SNP
8	1192770	rs28549709	G	A	100	PASS	AC=2513;AF=0.501797;AN=5008;NS=2504;DP=23216;EAS_AF=0.2599;AMR_AF=0.4395;AFR_AF=0.8101;EUR_AF=0.4135;SAS_AF=0.4693;AA=G|||;VT=SNP
8	1192786	rs11136368	G	T	100	PASS	AC=711;AF=0.141973;AN=5008;NS=2504;DP=22590;EAS_AF=0.0823;AMR_AF=0.1614;AFR_AF=0.0651;EUR_AF=0.2744;SAS_AF=0.1575;AA=g|||;VT=SNP
8	1192829	rs9644307	T	C	100	PASS	AC=3644;AF=0.727636;AN=5008;NS=2504;DP=21896;EAS_AF=0.8135;AMR_AF=0.7695;AFR_AF=0.6384;EUR_AF=0.6948;SAS_AF=0.7638;AA=T|||;VT=SNP
8	1193079	rs13266573	G	C	100	PASS	AC=4630;AF=0.924521;AN=5008;NS=2504;DP=24737;EAS_AF=0.8849;AMR_AF=0.9553;AFR_AF=0.8994;EUR_AF=0.9751;SAS_AF=0.9254;AA=C|||;VT=SNP
8	1193155	rs11786005	G	C	100	PASS	AC=1653;AF=0.330072;AN=5008;NS=2504;DP=22530;EAS_AF=0.1796;AMR_AF=0.4049;AFR_AF=0.1641;EUR_AF=0.5656;SAS_AF=0.4141;AA=G|||;VT=SNP
8	1193158	rs76669343	C	T	100	PASS	AC=545;AF=0.108826;AN=5008;NS=2504;DP=22273;EAS_AF=0.0516;AMR_AF=0.036;AFR_AF=0.2806;EUR_AF=0.0169;SAS_AF=0.0818;AA=C|||;VT=SNP
8	1193162	rs78549898	C	T	100	PASS	AC=582;AF=0.116214;AN=5008;NS=2504;DP=21953;EAS_AF=0.0516;AMR_AF=0.0389;AFR_AF=0.3071;EUR_AF=0.0169;SAS_AF=0.0818;AA=C|||;VT=SNP
8	1193208	rs77626393	G	A	100	PASS	AC=358;AF=0.0714856;AN=5008;NS=2504;DP=19128;EAS_AF=0.0565;AMR_AF=0.0231;AFR_AF=0.1415;EUR_AF=0.0149;SAS_AF=0.0849;AA=G|||;VT=SNP
8	1193273	rs28590311	C	T	100	PASS	AC=2187;AF=0.436701;AN=5008;NS=2504;DP=17813;EAS_AF=0.1528;AMR_AF=0.4265;AFR_AF=0.4947;EUR_AF=0.5865;SAS_AF=0.5041;AA=C|||;VT=SNP
8	1193407	rs62487821	C	T	100	PASS	AC=1026;AF=0.204872;AN=5008;NS=2504;DP=19365;EAS_AF=0.0794;AMR_AF=0.121;AFR_AF=0.3654;EUR_AF=0.162;SAS_AF=0.2209;AA=C|||;VT=SNP
8	1193620	rs56357387	T	C	100	PASS	AC=1062;AF=0.212061;AN=5008;NS=2504;DP=18921;EAS_AF=0.0823;AMR_AF=0.1225;AFR_AF=0.3896;EUR_AF=0.162;SAS_AF=0.2209;AA=T|||;VT=SNP
8	1193706	rs7005156	A	C	100	PASS	AC=3720;AF=0.742812;AN=5008;NS=2504;DP=16608;EAS_AF=0.8085;AMR_AF=0.8458;AFR_AF=0.6074;EUR_AF=0.8231;SAS_AF=0.7025;AA=A|||;VT=SNP
8	1193750	rs56307348	C	T	100	PASS	AC=1047;AF=0.209065;AN=5008;NS=2504;DP=17705;EAS_AF=0.0813;AMR_AF=0.1225;AFR_AF=0.379;EUR_AF=0.162;SAS_AF=0.2209;AA=C|||;VT=SNP
8	1193798	rs56397620	T	G	100	PASS	AC=453;AF=0.0904553;AN=5008;NS=2504;DP=19740;EAS_AF=0.0268;AMR_AF=0.0836;AFR_AF=0.0651;EUR_AF=0.1481;SAS_AF=0.136;AA=A|||;VT=SNP
8	1193944	rs11995550	T	G	100	PASS	AC=1052;AF=0.210064;AN=5008;NS=2504;DP=20675;EAS_AF=0.0823;AMR_AF=0.1225;AFR_AF=0.382;EUR_AF=0.162;SAS_AF=0.2209;AA=T|||;VT=SNP
8	1194104	rs6985034	G	A	100	PASS	AC=3649;AF=0.728634;AN=5008;NS=2504;DP=19696;EAS_AF=0.8016;AMR_AF=0.8401;AFR_AF=0.5703;EUR_AF=0.8131;SAS_AF=0.7014;AA=g|||;VT=SNP
8	1194137	rs62487825	T	C	100	PASS	AC=939;AF=0.1875;AN=5008;NS=2504;DP=19602;EAS_AF=0.0942;AMR_AF=0.1124;AFR_AF=0.2557;EUR_AF=0.17;SAS_AF=0.2628;AA=C|||;VT=SNP
8	1194211	rs62487826	G	A	100	PASS	AC=456;AF=0.0910543;AN=5008;NS=2504;DP=20417;EAS_AF=0.0268;AMR_AF=0.085;AFR_AF=0.0666;EUR_AF=0.1461;SAS_AF=0.138;AA=G|||;VT=SNP
8	1194373	rs4976865	G	T	100	PASS	AC=448;AF=0.0894569;AN=5008;NS=2504;DP=22152;EAS_AF=0.0268;AMR_AF=0.0836;AFR_AF=0.0628;EUR_AF=0.1451;SAS_AF=0.137;AA=G|||;VT=SNP
8	1194422	rs4976866	G	A	100	PASS	AC=1053;AF=0.210264;AN=5008;NS=2504;DP=21060;EAS_AF=0.0823;AMR_AF=0.1225;AFR_AF=0.382;EUR_AF=0.162;SAS_AF=0.2219;AA=A|||;VT=SNP
8	1194569	rs4976877	T	C	100	PASS	AC=1053;AF=0.210264;AN=5008;NS=2504;DP=16906;EAS_AF=0.0823;AMR_AF=0.1225;AFR_AF=0.382;EUR_AF=0.162;SAS_AF=0.2219;AA=C|||;VT=SNP
8	1194590	rs4976867	A	C	100	PASS	AC=1053;AF=0.210264;AN=5008;NS=2504;DP=16793;EAS_AF=0.0823;AMR_AF=0.1225;AFR_AF=0.382;EUR_AF=0.162;SAS_AF=0.2219;AA=A|||;VT=SNP
8	1194935	rs7821163	G	A	100	PASS	AC=1061;AF=0.211861;AN=5008;NS=2504;DP=20567;EAS_AF=0.0823;AMR_AF=0.1254;AFR_AF=0.382;EUR_AF=0.168;SAS_AF=0.2219;AA=G|||;VT=SNP
8	1194973	rs7822208	C	T	100	PASS	AC=447;AF=0.0892572;AN=5008;NS=2504;DP=20209;EAS_AF=0.0268;AMR_AF=0.0836;AFR_AF=0.0628;EUR_AF=0.1451;SAS_AF=0.136;AA=C|||;VT=SNP
8	1195005	rs7843707	T	A	100	PASS	AC=1055;AF=0.210663;AN=5008;NS=2504;DP=19354;EAS_AF=0.0823;AMR_AF=0.1225;AFR_AF=0.3828;EUR_AF=0.162;SAS_AF=0.2229;AA=A|||;VT=SNP
8	1195035	rs7840118	A	T	100	PASS	AC=1053;AF=0.210264;AN=5008;NS=2504;DP=19268;EAS_AF=0.0823;AMR_AF=0.1225;AFR_AF=0.382;EUR_AF=0.162;SAS_AF=0.2219;AA=A|||;VT=SNP
8	1195044	rs75156938	C	T	100	PASS	AC=97;AF=0.019369;AN=5008;NS=2504;DP=19342;EAS_AF=0.0635;AMR_AF=0.0231;AFR_AF=0.0008;EUR_AF=0.0149;SAS_AF=0.001;AA=C|||;VT=SNP
8	1195216	rs60603727	G	A	100	PASS	AC=1053;AF=0.210264;AN=5008;NS=2504;DP=21538;EAS_AF=0.0823;AMR_AF=0.1225;AFR_AF=0.382;EUR_AF=0.162;SAS_AF=0.2219;AA=A|||;VT=SNP
8	1195358	rs62487828	G	A	100	PASS	AC=1059;AF=0.211462;AN=5008;NS=2504;DP=20942;EAS_AF=0.0823;AMR_AF=0.1225;AFR_AF=0.3858;EUR_AF=0.162;SAS_AF=0.2229;AA=G|||;VT=SNP
8	1195391	rs56155822	T	C	100	PASS	AC=1058;AF=0.211262;AN=5008;NS=2504;DP=20014;EAS_AF=0.0823;AMR_AF=0.1225;AFR_AF=0.3858;EUR_AF=0.162;SAS_AF=0.2219;AA=T|||;VT=SNP
8	1195441	rs59736520	G	A	100	PASS	AC=1058;AF=0.211262;AN=5008;NS=2504;DP=19249;EAS_AF=0.0823;AMR_AF=0.1225;AFR_AF=0.3858;EUR_AF=0.162;SAS_AF=0.2219;AA=A|||;VT=SNP
8	1195585	rs4976878	T	C	100	PASS	AC=4767;AF=0.951877;AN=5008;NS=2504;DP=18723;EAS_AF=0.8869;AMR_AF=0.9669;AFR_AF=0.9977;EUR_AF=0.9751;SAS_AF=0.9223;AA=C|||;VT=SNP
8	1195738	rs28582003	C	T	100	PASS	AC=888;AF=0.177316;AN=5008;NS=2504;DP=20721;EAS_AF=0.1389;AMR_AF=0.1844;AFR_AF=0.1619;EUR_AF=0.2197;SAS_AF=0.1892;AA=C|||;VT=SNP
8	1195853	rs4976879	C	G	100	PASS	AC=3699;AF=0.738618;AN=5008;NS=2504;DP=17382;EAS_AF=0.8046;AMR_AF=0.8429;AFR_AF=0.6051;EUR_AF=0.8131;SAS_AF=0.7004;AA=C|||;VT=SNP
8	1195932	rs60608888	G	A	100	PASS	AC=582;AF=0.116214;AN=5008;NS=2504;DP=16357;EAS_AF=0.0258;AMR_AF=0.1009;AFR_AF=0.1543;EUR_AF=0.1471;SAS_AF=0.137;AA=G|||;VT=SNP
8	1195966	rs73168466	C	T	100	PASS	AC=445;AF=0.0888578;AN=5008;NS=2504;DP=17336;EAS_AF=0.0258;AMR_AF=0.085;AFR_AF=0.0605;EUR_AF=0.1451;SAS_AF=0.137;AA=C|||;VT=SNP
8	1195967	rs58670973	A	G	100	PASS	AC=1059;AF=0.211462;AN=5008;NS=2504;DP=17341;EAS_AF=0.0813;AMR_AF=0.1239;AFR_AF=0.3865;EUR_AF=0.162;SAS_AF=0.2219;AA=G|||;VT=SNP
8	1196053	rs74350235	C	T	100	PASS	AC=159;AF=0.0317492;AN=5008;NS=2504;DP=19294;EAS_AF=0.0179;AMR_AF=0.0447;AFR_AF=0.0408;EUR_AF=0.0417;SAS_AF=0.0143;AA=C|||;VT=SNP
8	1196078	rs62487832	G	A	100	PASS	AC=1036;AF=0.206869;AN=5008;NS=2504;DP=19120;EAS_AF=0.0813;AMR_AF=0.1196;AFR_AF=0.3714;EUR_AF=0.162;SAS_AF=0.2219;AA=A|||;VT=SNP
8	1196164	rs60366492	A	G	100	PASS	AC=1082;AF=0.216054;AN=5008;NS=2504;DP=19415;EAS_AF=0.0813;AMR_AF=0.1196;AFR_AF=0.4168;EUR_AF=0.1481;SAS_AF=0.2219;AA=A|||;VT=SNP
8	1196337	rs57003739	C	A	100	PASS	AC=976;AF=0.194888;AN=5008;NS=2504;DP=18585;EAS_AF=0.0268;AMR_AF=0.1225;AFR_AF=0.3744;EUR_AF=0.161;SAS_AF=0.2117;AA=A|||;VT=SNP
8	1196436	rs58415885	A	G	100	PASS	AC=1054;AF=0.210463;AN=5008;NS=2504;DP=18074;EAS_AF=0.0813;AMR_AF=0.121;AFR_AF=0.3828;EUR_AF=0.163;SAS_AF=0.2229;AA=g|||;VT=SNP
8	1197036	rs28414048	A	G	100	PASS	AC=1102;AF=0.220048;AN=5008;NS=2504;DP=17088;EAS_AF=0.0714;AMR_AF=0.1988;AFR_AF=0.2882;EUR_AF=0.2435;SAS_AF=0.272;AA=-|||;VT=SNP
8	1198598	rs13257883	A	G	100	PASS	AC=3630;AF=0.72484;AN=5008;NS=2504;DP=10815;EAS_AF=0.7986;AMR_AF=0.8429;AFR_AF=0.528;EUR_AF=0.8221;SAS_AF=0.7311;AA=G|||;VT=SNP
8	1198735	rs13258228	A	G	100	PASS	AC=4318;AF=0.86222;AN=5008;NS=2504;DP=16016;EAS_AF=0.8591;AMR_AF=0.8833;AFR_AF=0.9357;EUR_AF=0.83;SAS_AF=0.7843;AA=G|||;VT=SNP
8	1199067	rs4560815	A	G	100	PASS	AC=3699;AF=0.738618;AN=5008;NS=2504;DP=19132;EAS_AF=0.8065;AMR_AF=0.8458;AFR_AF=0.6029;EUR_AF=0.8121;SAS_AF=0.7004;AA=A|||;VT=SNP
8	1199408	rs4419836	G	T	100	PASS	AC=4218;AF=0.842252;AN=5008;NS=2504;DP=19369;EAS_AF=0.8601;AMR_AF=0.8775;AFR_AF=0.9297;EUR_AF=0.8131;SAS_AF=0.7106;AA=T|||;VT=SNP
8	1199419	rs4384002	G	A	100	PASS	AC=4221;AF=0.842851;AN=5008;NS=2504;DP=19687;EAS_AF=0.8601;AMR_AF=0.879;AFR_AF=0.9289;EUR_AF=0.8161;SAS_AF=0.7106;AA=G|||;VT=SNP
8	1199941	rs6989709	C	T	100	PASS	AC=3701;AF=0.739018;AN=5008;NS=2504;DP=16923;EAS_AF=0.8085;AMR_AF=0.8458;AFR_AF=0.6029;EUR_AF=0.8121;SAS_AF=0.7004;AA=T|||;VT=SNP
8	1200041	rs6989858	C	A	100	PASS	AC=3701;AF=0.739018;AN=5008;NS=2504;DP=16399;EAS_AF=0.8065;AMR_AF=0.8458;AFR_AF=0.6044;EUR_AF=0.8121;SAS_AF=0.7004;AA=C|||;VT=SNP
8	1200093	rs10108098	C	T	100	PASS	AC=112;AF=0.0223642;AN=5008;NS=2504;DP=18015;EAS_AF=0.0139;AMR_AF=0.0043;AFR_AF=0.0015;EUR_AF=0.0199;SAS_AF=0.0746;AA=C|||;VT=SNP
8	1200131	rs13269338	A	G	100	PASS	AC=4342;AF=0.867013;AN=5008;NS=2504;DP=18962;EAS_AF=0.875;AMR_AF=0.8718;AFR_AF=0.9372;EUR_AF=0.83;SAS_AF=0.7986;AA=G|||;VT=SNP
8	1200139	rs13269349	A	G	100	PASS	AC=3697;AF=0.738219;AN=5008;NS=2504;DP=19129;EAS_AF=0.8065;AMR_AF=0.8473;AFR_AF=0.6029;EUR_AF=0.8091;SAS_AF=0.7004;AA=A|||;VT=SNP
8	1200198	rs6990056	C	T	100	PASS	AC=4085;AF=0.815695;AN=5008;NS=2504;DP=19342;EAS_AF=0.8601;AMR_AF=0.8631;AFR_AF=0.8359;EUR_AF=0.8151;SAS_AF=0.7096;AA=T|||;VT=SNP
8	1200365	rs7014104	T	G	100	PASS	AC=4320;AF=0.86262;AN=5008;NS=2504;DP=18910;EAS_AF=0.8611;AMR_AF=0.8847;AFR_AF=0.9349;EUR_AF=0.83;SAS_AF=0.7843;AA=G|||;VT=SNP
8	1200463	rs10108473	C	T	100	PASS	AC=112;AF=0.0223642;AN=5008;NS=2504;DP=20941;EAS_AF=0.0139;AMR_AF=0.0043;AFR_AF=0.0015;EUR_AF=0.0199;SAS_AF=0.0746;AA=C|||;VT=SNP
8	1200698	rs148336859	G	C	100	PASS	AC=112;AF=0.0223642;AN=5008;NS=2504;DP=21963;EAS_AF=0.0139;AMR_AF=0.0043;AFR_AF=0.0015;EUR_AF=0.0199;SAS_AF=0.0746;AA=G|||;VT=SNP
8	1200740	rs4357318	T	C	100	PASS	AC=3771;AF=0.752995;AN=5008;NS=2504;DP=21433;EAS_AF=0.8611;AMR_AF=0.8458;AFR_AF=0.6044;EUR_AF=0.8141;SAS_AF=0.7137;AA=T|||;VT=SNP
8	1201005	rs4428694	G	A	100	PASS	AC=3707;AF=0.740216;AN=5008;NS=2504;DP=20423;EAS_AF=0.8065;AMR_AF=0.8458;AFR_AF=0.6036;EUR_AF=0.8131;SAS_AF=0.7065;AA=G|||;VT=SNP
8	1201155	rs4317604	C	T	100	PASS	AC=3672;AF=0.733227;AN=5008;NS=2504;DP=18684;EAS_AF=0.8065;AMR_AF=0.8444;AFR_AF=0.5779;EUR_AF=0.8131;SAS_AF=0.7065;AA=c|||;VT=SNP
8	1201215	rs4430124	G	C	100	PASS	AC=3659;AF=0.730631;AN=5008;NS=2504;DP=17808;EAS_AF=0.8065;AMR_AF=0.8444;AFR_AF=0.5703;EUR_AF=0.8101;SAS_AF=0.7065;AA=G|||;VT=SNP
8	1201237	rs6994442	G	A	100	PASS	AC=3981;AF=0.794928;AN=5008;NS=2504;DP=18201;EAS_AF=0.8601;AMR_AF=0.8646;AFR_AF=0.7511;EUR_AF=0.8151;SAS_AF=0.7168;AA=A|||;VT=SNP
8	1201327	rs6994608	G	A	100	PASS	AC=4320;AF=0.86262;AN=5008;NS=2504;DP=19276;EAS_AF=0.8611;AMR_AF=0.8847;AFR_AF=0.9349;EUR_AF=0.83;SAS_AF=0.7843;AA=A|||;VT=SNP
8	1201362	rs6994628	G	A	100	PASS	AC=4320;AF=0.86262;AN=5008;NS=2504;DP=20023;EAS_AF=0.8611;AMR_AF=0.8847;AFR_AF=0.9349;EUR_AF=0.83;SAS_AF=0.7843;AA=A|||;VT=SNP
8	1201700	rs10086573	G	C	100	PASS	AC=3659;AF=0.730631;AN=5008;NS=2504;DP=25086;EAS_AF=0.8046;AMR_AF=0.8458;AFR_AF=0.5688;EUR_AF=0.8131;SAS_AF=0.7065;AA=G|||;VT=SNP
8	1201728	rs11984825	C	T	100	PASS	AC=623;AF=0.124401;AN=5008;NS=2504;DP=25828;EAS_AF=0.0546;AMR_AF=0.0389;AFR_AF=0.3396;EUR_AF=0.0169;SAS_AF=0.0767;AA=T|||;VT=SNP
8	1202088	rs62489191	G	T	100	PASS	AC=409;AF=0.0816693;AN=5008;NS=2504;DP=31931;EAS_AF=0.0278;AMR_AF=0.0821;AFR_AF=0.0325;EUR_AF=0.1451;SAS_AF=0.138;AA=G|||;VT=SNP
8	1202186	rs112293804	A	C	100	PASS	AC=412;AF=0.0822684;AN=5008;NS=2504;DP=35317;EAS_AF=0.0278;AMR_AF=0.085;AFR_AF=0.031;EUR_AF=0.1481;SAS_AF=0.138;AA=A|||;VT=SNP
8	1202439	rs4308760	G	T	100	PASS	AC=3633;AF=0.725439;AN=5008;NS=2504;DP=30710;EAS_AF=0.7996;AMR_AF=0.8329;AFR_AF=0.5946;EUR_AF=0.8032;SAS_AF=0.6697;AA=G|||;VT=SNP
8	1202463	rs4642678	C	G	100	PASS	AC=649;AF=0.129593;AN=5008;NS=2504;DP=29962;EAS_AF=0.0556;AMR_AF=0.0418;AFR_AF=0.3563;EUR_AF=0.0169;SAS_AF=0.0777;AA=G|||;VT=SNP
8	1202472	rs4345582	C	T	100	PASS	AC=646;AF=0.128994;AN=5008;NS=2504;DP=30205;EAS_AF=0.0546;AMR_AF=0.0418;AFR_AF=0.3548;EUR_AF=0.0169;SAS_AF=0.0777;AA=T|||;VT=SNP
8	1202655	rs4490871	G	A	100	PASS	AC=486;AF=0.0970447;AN=5008;NS=2504;DP=24379;EAS_AF=0.0556;AMR_AF=0.0231;AFR_AF=0.2451;EUR_AF=0.0129;SAS_AF=0.0787;AA=G|||;VT=SNP
8	1202657	rs4448298	G	A	100	PASS	AC=486;AF=0.0970447;AN=5008;NS=2504;DP=24258;EAS_AF=0.0556;AMR_AF=0.0231;AFR_AF=0.2451;EUR_AF=0.0129;SAS_AF=0.0787;AA=G|||;VT=SNP
8	1202737	rs3923942	C	A	100	PASS	AC=2586;AF=0.516374;AN=5008;NS=2504;DP=16695;EAS_AF=0.7063;AMR_AF=0.5706;AFR_AF=0.5174;EUR_AF=0.4324;SAS_AF=0.3671;AA=C|||;VT=SNP
8	1202742	rs3923941	A	G	100	PASS	AC=1993;AF=0.397963;AN=5008;NS=2504;DP=17006;EAS_AF=0.1865;AMR_AF=0.3401;AFR_AF=0.4508;EUR_AF=0.4632;SAS_AF=0.5184;AA=G|||;VT=SNP
8	1202774	rs73670696	T	C	100	PASS	AC=724;AF=0.144569;AN=5008;NS=2504;DP=18106;EAS_AF=0.0546;AMR_AF=0.036;AFR_AF=0.4175;EUR_AF=0.0139;SAS_AF=0.0798;AA=C|||;VT=SNP
8	1202832	rs12676186	G	A	100	PASS	AC=3141;AF=0.627196;AN=5008;NS=2504;DP=19585;EAS_AF=0.624;AMR_AF=0.7133;AFR_AF=0.531;EUR_AF=0.7396;SAS_AF=0.5838;AA=g|||;VT=SNP
8	1202880	rs73531989	G	C	100	PASS	AC=644;AF=0.128594;AN=5008;NS=2504;DP=19303;EAS_AF=0.0556;AMR_AF=0.0375;AFR_AF=0.3555;EUR_AF=0.0169;SAS_AF=0.0767;AA=C|||;VT=SNP
8	1202899	rs78711335	A	G	100	PASS	AC=780;AF=0.155751;AN=5008;NS=2504;DP=18862;EAS_AF=0.0675;AMR_AF=0.0533;AFR_AF=0.3843;EUR_AF=0.0348;SAS_AF=0.135;AA=G|||;VT=SNP
8	1202900	rs79620690	C	T	100	PASS	AC=419;AF=0.0836661;AN=5008;NS=2504;DP=18875;EAS_AF=0.0665;AMR_AF=0.0331;AFR_AF=0.1823;EUR_AF=0.0219;SAS_AF=0.0675;AA=C|||;VT=SNP
8	1203045	rs12674806	T	C	100	PASS	AC=2391;AF=0.477436;AN=5008;NS=2504;DP=17110;EAS_AF=0.6706;AMR_AF=0.4683;AFR_AF=0.5182;EUR_AF=0.3419;SAS_AF=0.3691;AA=C|||;VT=SNP
8	1203138	rs58934325	T	C	100	PASS	AC=668;AF=0.133387;AN=5008;NS=2504;DP=16531;EAS_AF=0.0546;AMR_AF=0.0447;AFR_AF=0.3623;EUR_AF=0.0268;SAS_AF=0.0777;AA=C|||;VT=SNP
8	1203187	rs57671390	G	A	100	PASS	AC=617;AF=0.123203;AN=5008;NS=2504;DP=14232;EAS_AF=0.0546;AMR_AF=0.0375;AFR_AF=0.3359;EUR_AF=0.0169;SAS_AF=0.0767;AA=A|||;VT=SNP
8	1203203	rs57588995	T	C	100	PASS	AC=620;AF=0.123802;AN=5008;NS=2504;DP=13803;EAS_AF=0.0546;AMR_AF=0.0375;AFR_AF=0.3381;EUR_AF=0.0169;SAS_AF=0.0767;AA=C|||;VT=SNP
8	1203320	rs6992173	T	G	100	PASS	AC=3602;AF=0.719249;AN=5008;NS=2504;DP=12702;EAS_AF=0.755;AMR_AF=0.7882;AFR_AF=0.5976;EUR_AF=0.829;SAS_AF=0.6851;AA=T|||;VT=SNP
8	1203431	rs7010424	C	T	100	PASS	AC=642;AF=0.128195;AN=5008;NS=2504;DP=14382;EAS_AF=0.0546;AMR_AF=0.0375;AFR_AF=0.3563;EUR_AF=0.0149;SAS_AF=0.0767;AA=C|||;VT=SNP
8	1203714	rs75132354	A	G	100	PASS	AC=244;AF=0.048722;AN=5008;NS=2504;DP=15206;EAS_AF=0.0694;AMR_AF=0.0677;AFR_AF=0.003;EUR_AF=0.0229;SAS_AF=0.1022;AA=A|||;VT=SNP
8	1203923	rs6992817	A	G	100	PASS	AC=645;AF=0.128794;AN=5008;NS=2504;DP=19737;EAS_AF=0.0546;AMR_AF=0.0375;AFR_AF=0.3585;EUR_AF=0.0149;SAS_AF=0.0767;AA=G|||;VT=SNP
8	1204321	rs35112756	G	C	100	PASS	AC=1350;AF=0.269569;AN=5008;NS=2504;DP=18560;EAS_AF=0.121;AMR_AF=0.2666;AFR_AF=0.2821;EUR_AF=0.3648;SAS_AF=0.3098;AA=G|||;VT=SNP
8	1204391	rs4976868	T	G	100	PASS	AC=4442;AF=0.886981;AN=5008;NS=2504;DP=19810;EAS_AF=0.8661;AMR_AF=0.8833;AFR_AF=0.9425;EUR_AF=0.8608;SAS_AF=0.863;AA=G|||;VT=SNP
8	1204404	rs4976880	A	C	100	PASS	AC=4442;AF=0.886981;AN=5008;NS=2504;DP=19763;EAS_AF=0.8661;AMR_AF=0.8833;AFR_AF=0.9425;EUR_AF=0.8608;SAS_AF=0.863;AA=C|||;VT=SNP
8	1204486	rs13257441	A	G	100	PASS	AC=3918;AF=0.782348;AN=5008;NS=2504;DP=17253;EAS_AF=0.7927;AMR_AF=0.7882;AFR_AF=0.8011;EUR_AF=0.8231;SAS_AF=0.7004;AA=A|||;VT=SNP
8	1204545	rs4976869	C	G	100	PASS	AC=247;AF=0.0493211;AN=5008;NS=2504;DP=17707;EAS_AF=0.0724;AMR_AF=0.0663;AFR_AF=0.0038;EUR_AF=0.0229;SAS_AF=0.1022;AA=C|||;VT=SNP
8	1204595	rs73670697	C	T	100	PASS	AC=605;AF=0.120807;AN=5008;NS=2504;DP=18262;EAS_AF=0.0556;AMR_AF=0.036;AFR_AF=0.3283;EUR_AF=0.0149;SAS_AF=0.0767;AA=C|||;VT=SNP
8	1204683	rs78085923	A	G	100	PASS	AC=761;AF=0.151957;AN=5008;NS=2504;DP=18295;EAS_AF=0.0853;AMR_AF=0.049;AFR_AF=0.3654;EUR_AF=0.0318;SAS_AF=0.1288;AA=G|||;VT=SNP
8	1205587	rs116529764	T	C	100	PASS	AC=645;AF=0.128794;AN=5008;NS=2504;DP=22387;EAS_AF=0.0556;AMR_AF=0.0389;AFR_AF=0.3578;EUR_AF=0.0149;SAS_AF=0.0757;AA=t|||;VT=SNP
8	1206307	rs73533761	G	T	100	PASS	AC=586;AF=0.117013;AN=5008;NS=2504;DP=18528;EAS_AF=0.0546;AMR_AF=0.036;AFR_AF=0.3177;EUR_AF=0.0149;SAS_AF=0.0726;AA=G|||;VT=SNP
8	1206335	rs114328319	A	G	100	PASS	AC=560;AF=0.111821;AN=5008;NS=2504;DP=18969;EAS_AF=0.0903;AMR_AF=0.1686;AFR_AF=0.0166;EUR_AF=0.162;SAS_AF=0.1708;AA=-|||;VT=SNP
8	1206419	rs71512888	T	C	100	PASS	AC=4682;AF=0.934904;AN=5008;NS=2504;DP=17398;EAS_AF=0.8502;AMR_AF=0.9049;AFR_AF=0.9947;EUR_AF=0.9732;SAS_AF=0.9233;AA=N|||;VT=SNP
8	1206611	rs11984497	C	T	100	PASS	AC=648;AF=0.129393;AN=5008;NS=2504;DP=18760;EAS_AF=0.0556;AMR_AF=0.036;AFR_AF=0.3608;EUR_AF=0.0159;SAS_AF=0.0757;AA=T|||;VT=SNP
8	1206920	rs13282385	G	A	100	PASS	AC=3448;AF=0.688498;AN=5008;NS=2504;DP=14537;EAS_AF=0.7133;AMR_AF=0.719;AFR_AF=0.5613;EUR_AF=0.8231;SAS_AF=0.6748;AA=G|||;VT=SNP
8	1206929	rs11989043	T	C	100	PASS	AC=650;AF=0.129792;AN=5008;NS=2504;DP=14823;EAS_AF=0.0556;AMR_AF=0.036;AFR_AF=0.3623;EUR_AF=0.0149;SAS_AF=0.0767;AA=C|||;VT=SNP
8	1207223	rs12545985	G	A	100	PASS	AC=3423;AF=0.683506;AN=5008;NS=2504;DP=13600;EAS_AF=0.7024;AMR_AF=0.7205;AFR_AF=0.5499;EUR_AF=0.8241;SAS_AF=0.6738;AA=G|||;VT=SNP
8	1207301	rs59728032	A	G	100	PASS	AC=626;AF=0.125;AN=5008;NS=2504;DP=15515;EAS_AF=0.0556;AMR_AF=0.0346;AFR_AF=0.3449;EUR_AF=0.0149;SAS_AF=0.0767;AA=A|||;VT=SNP
8	1207316	rs73533770	G	A	100	PASS	AC=544;AF=0.108626;AN=5008;NS=2504;DP=15941;EAS_AF=0.0585;AMR_AF=0.085;AFR_AF=0.1815;EUR_AF=0.0358;SAS_AF=0.1534;AA=G|||;VT=SNP
8	1207759	rs78724705	G	A	100	PASS	AC=354;AF=0.0706869;AN=5008;NS=2504;DP=15709;EAS_AF=0.0556;AMR_AF=0.0216;AFR_AF=0.1687;EUR_AF=0.0139;SAS_AF=0.047;AA=G|||;VT=SNP
8	1207772	rs138591655	G	A	100	PASS	AC=217;AF=0.0433307;AN=5008;NS=2504;DP=16590;EAS_AF=0.0575;AMR_AF=0.0677;AFR_AF=0.003;EUR_AF=0.0229;SAS_AF=0.0869;AA=G|||;VT=SNP
8	1207803	rs73533771	T	C	100	PASS	AC=627;AF=0.1252;AN=5008;NS=2504;DP=18260;EAS_AF=0.0575;AMR_AF=0.0346;AFR_AF=0.3434;EUR_AF=0.0149;SAS_AF=0.0777;AA=C|||;VT=SNP
8	1207983	rs62489193	C	G	100	PASS	AC=510;AF=0.101837;AN=5008;NS=2504;DP=19134;EAS_AF=0.0754;AMR_AF=0.1398;AFR_AF=0.0507;EUR_AF=0.1183;SAS_AF=0.1544;AA=C|||;VT=SNP
8	1208196	rs56140674	G	A	100	PASS	AC=545;AF=0.108826;AN=5008;NS=2504;DP=19719;EAS_AF=0.0546;AMR_AF=0.0346;AFR_AF=0.3056;EUR_AF=0.0149;SAS_AF=0.0481;AA=G|||;VT=SNP
8	1208519	rs55653235	T	G	100	PASS	AC=1868;AF=0.373003;AN=5008;NS=2504;DP=12894;EAS_AF=0.3948;AMR_AF=0.4827;AFR_AF=0.3654;EUR_AF=0.3459;SAS_AF=0.3108;AA=G|||;VT=SNP
8	1208716	rs61205559	A	G	100	PASS	AC=1236;AF=0.246805;AN=5008;NS=2504;DP=15307;EAS_AF=0.2659;AMR_AF=0.3415;AFR_AF=0.292;EUR_AF=0.2097;SAS_AF=0.137;AA=G|||;VT=SNP
8	1209139	rs13278551	T	G	100	PASS	AC=606;AF=0.121006;AN=5008;NS=2504;DP=20317;EAS_AF=0.0298;AMR_AF=0.1571;AFR_AF=0.0386;EUR_AF=0.2237;SAS_AF=0.1953;AA=T|||;VT=SNP
8	1209142	rs9694576	A	T	100	PASS	AC=1045;AF=0.208666;AN=5008;NS=2504;DP=20183;EAS_AF=0.1964;AMR_AF=0.3271;AFR_AF=0.2277;EUR_AF=0.2008;SAS_AF=0.1196;AA=A|||;VT=SNP
8	1209147	rs9693377	C	T	100	PASS	AC=1150;AF=0.229633;AN=5008;NS=2504;DP=20110;EAS_AF=0.2659;AMR_AF=0.3285;AFR_AF=0.2451;EUR_AF=0.2018;SAS_AF=0.1299;AA=T|||;VT=SNP
8	1209510	rs9693421	C	T	100	PASS	AC=2022;AF=0.403754;AN=5008;NS=2504;DP=20528;EAS_AF=0.3363;AMR_AF=0.5519;AFR_AF=0.2988;EUR_AF=0.4592;SAS_AF=0.453;AA=T|||;VT=SNP
8	1209595	rs77336808	T	C	100	PASS	AC=318;AF=0.0634984;AN=5008;NS=2504;DP=16825;EAS_AF=0.0595;AMR_AF=0.0821;AFR_AF=0.0197;EUR_AF=0.0437;SAS_AF=0.1339;AA=C|||;VT=SNP
8	1209697	rs55712395	T	C	100	PASS	AC=2014;AF=0.402157;AN=5008;NS=2504;DP=15719;EAS_AF=0.3383;AMR_AF=0.5447;AFR_AF=0.3011;EUR_AF=0.4493;SAS_AF=0.455;AA=t|||;VT=SNP
8	1209709	rs56308607	A	G	100	PASS	AC=2019;AF=0.403155;AN=5008;NS=2504;DP=16147;EAS_AF=0.3413;AMR_AF=0.5461;AFR_AF=0.3011;EUR_AF=0.4503;SAS_AF=0.455;AA=G|||;VT=SNP
8	1209765	rs7830516	T	C	100	PASS	AC=4336;AF=0.865815;AN=5008;NS=2504;DP=17967;EAS_AF=0.8224;AMR_AF=0.8285;AFR_AF=0.9508;EUR_AF=0.8787;SAS_AF=0.8088;AA=C|||;VT=SNP
8	1209784	rs58135138	T	C	100	PASS	AC=2013;AF=0.401957;AN=5008;NS=2504;DP=18767;EAS_AF=0.3393;AMR_AF=0.5447;AFR_AF=0.3003;EUR_AF=0.4493;SAS_AF=0.454;AA=C|||;VT=SNP
8	1209856	rs7000653	T	C	100	PASS	AC=2020;AF=0.403355;AN=5008;NS=2504;DP=20164;EAS_AF=0.3383;AMR_AF=0.5447;AFR_AF=0.3056;EUR_AF=0.4493;SAS_AF=0.455;AA=C|||;VT=SNP
8	1209862	rs59283899	G	A	100	PASS	AC=845;AF=0.16873;AN=5008;NS=2504;DP=20266;EAS_AF=0.1815;AMR_AF=0.3055;AFR_AF=0.1316;EUR_AF=0.1928;SAS_AF=0.0838;AA=G|||;VT=SNP
8	1209894	rs7843595	C	A	100	PASS	AC=1117;AF=0.223043;AN=5008;NS=2504;DP=20212;EAS_AF=0.0962;AMR_AF=0.1182;AFR_AF=0.4478;EUR_AF=0.1789;SAS_AF=0.1697;AA=C|||;VT=SNP
8	1209970	rs11136370	A	T	100	PASS	AC=1000;AF=0.199681;AN=5008;NS=2504;DP=19391;EAS_AF=0.3889;AMR_AF=0.1009;AFR_AF=0.1104;EUR_AF=0.1978;SAS_AF=0.1973;AA=A|||;VT=SNP
8	1210074	rs55796844	C	T	100	PASS	AC=799;AF=0.159545;AN=5008;NS=2504;DP=15043;EAS_AF=0.1806;AMR_AF=0.3055;AFR_AF=0.0976;EUR_AF=0.1928;SAS_AF=0.0838;AA=C|||;VT=SNP
8	1210255	rs11136371	C	T	100	PASS	AC=976;AF=0.194888;AN=5008;NS=2504;DP=19492;EAS_AF=0.381;AMR_AF=0.0994;AFR_AF=0.0991;EUR_AF=0.1978;SAS_AF=0.1973;AA=C|||;VT=SNP
8	1210306	rs11777069	C	G	100	PASS	AC=600;AF=0.119808;AN=5008;NS=2504;DP=20697;EAS_AF=0.0278;AMR_AF=0.1599;AFR_AF=0.0393;EUR_AF=0.2177;SAS_AF=0.1943;AA=C|||;VT=SNP
8	1210842	rs7005944	T	G	100	PASS	AC=4198;AF=0.838259;AN=5008;NS=2504;DP=16987;EAS_AF=0.7599;AMR_AF=0.8199;AFR_AF=0.8828;EUR_AF=0.8787;SAS_AF=0.8303;AA=G|||;VT=SNP
8	1211021	rs28391410	G	C	100	PASS	AC=269;AF=0.0537141;AN=5008;NS=2504;DP=20840;EAS_AF=0.0575;AMR_AF=0.0677;AFR_AF=0.0076;EUR_AF=0.0318;SAS_AF=0.1247;AA=G|||;VT=SNP
8	1211527	rs10866918	T	G	100	PASS	AC=2802;AF=0.559505;AN=5008;NS=2504;DP=5975;EAS_AF=0.6488;AMR_AF=0.6484;AFR_AF=0.3321;EUR_AF=0.66;SAS_AF=0.6084;AA=G|||;VT=SNP
8	1211614	rs10866921	C	T	100	PASS	AC=2748;AF=0.548722;AN=5008;NS=2504;DP=5656;EAS_AF=0.6448;AMR_AF=0.6412;AFR_AF=0.3147;EUR_AF=0.6451;SAS_AF=0.6012;AA=C|||;VT=SNP
8	1211731	rs6987485	C	G	100	PASS	AC=2251;AF=0.449481;AN=5008;NS=2504;DP=10679;EAS_AF=0.2292;AMR_AF=0.5;AFR_AF=0.7095;EUR_AF=0.4384;SAS_AF=0.3006;AA=G|||;VT=SNP
8	1211900	rs77528556	A	T	100	PASS	AC=262;AF=0.0523163;AN=5008;NS=2504;DP=13849;EAS_AF=0.0565;AMR_AF=0.0663;AFR_AF=0.0068;EUR_AF=0.0298;SAS_AF=0.1227;AA=A|||;VT=SNP
8	1211928	rs11136372	C	T	100	PASS	AC=1091;AF=0.217851;AN=5008;NS=2504;DP=12509;EAS_AF=0.4067;AMR_AF=0.1225;AFR_AF=0.1422;EUR_AF=0.2137;SAS_AF=0.1973;AA=C|||;VT=SNP
8	1211933	rs76958807	C	T	100	PASS	AC=262;AF=0.0523163;AN=5008;NS=2504;DP=12281;EAS_AF=0.0565;AMR_AF=0.0663;AFR_AF=0.0068;EUR_AF=0.0298;SAS_AF=0.1227;AA=C|||;VT=SNP
8	1212030	rs11136373	C	G	100	PASS	AC=3300;AF=0.658946;AN=5008;NS=2504;DP=16675;EAS_AF=0.6329;AMR_AF=0.6239;AFR_AF=0.8298;EUR_AF=0.6451;SAS_AF=0.4939;AA=G|||;VT=SNP
8	1212115	rs10866922	G	T	100	PASS	AC=3964;AF=0.791534;AN=5008;NS=2504;DP=17244;EAS_AF=0.7163;AMR_AF=0.804;AFR_AF=0.7844;EUR_AF=0.8718;SAS_AF=0.7873;AA=T|||;VT=SNP
8	1212155	rs75303686	C	G	100	PASS	AC=263;AF=0.052516;AN=5008;NS=2504;DP=18256;EAS_AF=0.0565;AMR_AF=0.0663;AFR_AF=0.0068;EUR_AF=0.0298;SAS_AF=0.1237;AA=C|||;VT=SNP
8	1212224	rs11136374	C	T	100	PASS	AC=1881;AF=0.375599;AN=5008;NS=2504;DP=18248;EAS_AF=0.4851;AMR_AF=0.3271;AFR_AF=0.1861;EUR_AF=0.4423;SAS_AF=0.4847;AA=T|||;VT=SNP
8	1212323	rs12677539	C	T	100	PASS	AC=1011;AF=0.201877;AN=5008;NS=2504;DP=18703;EAS_AF=0.4038;AMR_AF=0.111;AFR_AF=0.1051;EUR_AF=0.1978;SAS_AF=0.1933;AA=C|||;VT=SNP
8	1212744	rs77978271	G	A	100	PASS	AC=245;AF=0.0489217;AN=5008;NS=2504;DP=17891;EAS_AF=0.0565;AMR_AF=0.0663;AFR_AF=0.0068;EUR_AF=0.0239;SAS_AF=0.1115;AA=G|||;VT=SNP
8	1212856	rs78027164	T	G	100	PASS	AC=273;AF=0.0545128;AN=5008;NS=2504;DP=16594;EAS_AF=0.0565;AMR_AF=0.0706;AFR_AF=0.0098;EUR_AF=0.0318;SAS_AF=0.1247;AA=T|||;VT=SNP
8	1212872	rs11136375	G	A	100	PASS	AC=1043;AF=0.208267;AN=5008;NS=2504;DP=15637;EAS_AF=0.4028;AMR_AF=0.1225;AFR_AF=0.1112;EUR_AF=0.2177;SAS_AF=0.1902;AA=G|||;VT=SNP
8	1213221	rs28535279	A	G	100	PASS	AC=271;AF=0.0541134;AN=5008;NS=2504;DP=15316;EAS_AF=0.0565;AMR_AF=0.0692;AFR_AF=0.0113;EUR_AF=0.0298;SAS_AF=0.1237;AA=A|||;VT=SNP
8	1213303	rs7823268	G	C	100	PASS	AC=1062;AF=0.212061;AN=5008;NS=2504;DP=14894;EAS_AF=0.1736;AMR_AF=0.3357;AFR_AF=0.2648;EUR_AF=0.1998;SAS_AF=0.1053;AA=G|||;VT=SNP
8	1213406	rs7842228	A	G	100	PASS	AC=988;AF=0.197284;AN=5008;NS=2504;DP=14536;EAS_AF=0.1577;AMR_AF=0.3314;AFR_AF=0.2239;EUR_AF=0.1988;SAS_AF=0.1053;AA=A|||;VT=SNP
8	1213588	rs7828255	C	T	100	PASS	AC=988;AF=0.197284;AN=5008;NS=2504;DP=16624;EAS_AF=0.1577;AMR_AF=0.3314;AFR_AF=0.2239;EUR_AF=0.1988;SAS_AF=0.1053;AA=C|||;VT=SNP
8	1213600	rs28485332	C	T	100	PASS	AC=1063;AF=0.21226;AN=5008;NS=2504;DP=16813;EAS_AF=0.0704;AMR_AF=0.1441;AFR_AF=0.4002;EUR_AF=0.2117;SAS_AF=0.1534;AA=C|||;VT=SNP
8	1213744	rs11775115	T	G	100	PASS	AC=621;AF=0.124002;AN=5008;NS=2504;DP=17268;EAS_AF=0.0278;AMR_AF=0.1542;AFR_AF=0.0794;EUR_AF=0.2147;SAS_AF=0.1687;AA=T|||;VT=SNP
8	1213755	rs118013355	C	G	100	PASS	AC=271;AF=0.0541134;AN=5008;NS=2504;DP=17321;EAS_AF=0.0575;AMR_AF=0.0692;AFR_AF=0.0098;EUR_AF=0.0298;SAS_AF=0.1247;AA=c|||;VT=SNP
8	1213872	rs6558433	G	C	100	PASS	AC=1072;AF=0.214058;AN=5008;NS=2504;DP=16697;EAS_AF=0.0704;AMR_AF=0.1455;AFR_AF=0.4062;EUR_AF=0.2117;SAS_AF=0.1534;AA=G|||;VT=SNP
8	1214057	rs6558434	C	A	100	PASS	AC=1009;AF=0.201478;AN=5008;NS=2504;DP=18238;EAS_AF=0.0694;AMR_AF=0.1369;AFR_AF=0.3873;EUR_AF=0.1839;SAS_AF=0.1503;AA=C|||;VT=SNP
8	1214231	rs13251325	G	A	100	PASS	AC=591;AF=0.118011;AN=5008;NS=2504;DP=16356;EAS_AF=0.0288;AMR_AF=0.1441;AFR_AF=0.0416;EUR_AF=0.2058;SAS_AF=0.2045;AA=g|||;VT=SNP
8	1214247	rs4131124	C	T	100	PASS	AC=916;AF=0.182907;AN=5008;NS=2504;DP=16055;EAS_AF=0.1577;AMR_AF=0.3314;AFR_AF=0.1195;EUR_AF=0.2425;SAS_AF=0.1278;AA=C|||;VT=SNP
8	1214372	rs13253706	C	G	100	PASS	AC=538;AF=0.107428;AN=5008;NS=2504;DP=17252;EAS_AF=0.0268;AMR_AF=0.1427;AFR_AF=0.0386;EUR_AF=0.1988;SAS_AF=0.1646;AA=C|||;VT=SNP
8	1214374	rs4131125	G	T	100	PASS	AC=911;AF=0.181909;AN=5008;NS=2504;DP=17202;EAS_AF=0.1577;AMR_AF=0.3285;AFR_AF=0.1188;EUR_AF=0.2416;SAS_AF=0.1268;AA=G|||;VT=SNP
8	1214940	rs56010431	A	G	100	PASS	AC=1085;AF=0.216653;AN=5008;NS=2504;DP=17306;EAS_AF=0.1577;AMR_AF=0.3573;AFR_AF=0.2254;EUR_AF=0.2465;SAS_AF=0.135;AA=A|||;VT=SNP
8	1215157	rs78911281	C	G	100	PASS	AC=803;AF=0.160343;AN=5008;NS=2504;DP=17570;EAS_AF=0.1577;AMR_AF=0.3112;AFR_AF=0.0938;EUR_AF=0.1988;SAS_AF=0.1063;AA=C|||;VT=SNP
8	1215439	rs28696746	A	G	100	PASS	AC=246;AF=0.0491214;AN=5008;NS=2504;DP=17405;EAS_AF=0.0605;AMR_AF=0.0677;AFR_AF=0.0015;EUR_AF=0.0239;SAS_AF=0.1145;AA=A|||;VT=SNP
8	1215445	rs6558435	C	T	100	PASS	AC=4243;AF=0.847244;AN=5008;NS=2504;DP=17356;EAS_AF=0.7837;AMR_AF=0.83;AFR_AF=0.9138;EUR_AF=0.8767;SAS_AF=0.8047;AA=T|||;VT=SNP
8	1215525	rs34075676	G	A	100	PASS	AC=643;AF=0.128395;AN=5008;NS=2504;DP=17415;EAS_AF=0.0585;AMR_AF=0.1009;AFR_AF=0.1679;EUR_AF=0.1561;SAS_AF=0.138;AA=G|||;VT=SNP
8	1215927	rs55931756	A	C	100	PASS	AC=1240;AF=0.247604;AN=5008;NS=2504;DP=17403;EAS_AF=0.0704;AMR_AF=0.1902;AFR_AF=0.4561;EUR_AF=0.2654;SAS_AF=0.1708;AA=A|||;VT=SNP
8	1216093	rs7009459	C	G	100	PASS	AC=263;AF=0.052516;AN=5008;NS=2504;DP=16565;EAS_AF=0.0615;AMR_AF=0.0692;AFR_AF=0.0129;EUR_AF=0.0239;SAS_AF=0.1145;AA=C|||;VT=SNP
8	1216215	rs73670701	C	T	100	PASS	AC=885;AF=0.176717;AN=5008;NS=2504;DP=18192;EAS_AF=0.1587;AMR_AF=0.33;AFR_AF=0.0938;EUR_AF=0.2406;SAS_AF=0.1329;AA=C|||;VT=SNP
8	1216248	rs7009764	C	T	100	PASS	AC=2704;AF=0.539936;AN=5008;NS=2504;DP=19018;EAS_AF=0.5883;AMR_AF=0.5951;AFR_AF=0.4713;EUR_AF=0.5885;SAS_AF=0.4939;AA=T|||;VT=SNP
8	1216249	rs73670702	C	T	100	PASS	AC=1698;AF=0.339058;AN=5008;NS=2504;DP=19142;EAS_AF=0.1875;AMR_AF=0.487;AFR_AF=0.298;EUR_AF=0.4433;SAS_AF=0.3384;AA=T|||;VT=SNP
8	1216363	rs7009926	C	T	100	PASS	AC=4142;AF=0.827077;AN=5008;NS=2504;DP=17197;EAS_AF=0.7192;AMR_AF=0.8213;AFR_AF=0.9107;EUR_AF=0.8748;SAS_AF=0.7802;AA=T|||;VT=SNP
8	1216758	rs7000038	T	C	100	PASS	AC=1532;AF=0.305911;AN=5008;NS=2504;DP=19173;EAS_AF=0.4633;AMR_AF=0.2104;AFR_AF=0.2519;EUR_AF=0.2654;SAS_AF=0.3262;AA=T|||;VT=SNP
8	1216767	rs34130287	G	C	100	PASS	AC=533;AF=0.10643;AN=5008;NS=2504;DP=19330;EAS_AF=0.0278;AMR_AF=0.1441;AFR_AF=0.0401;EUR_AF=0.1998;SAS_AF=0.1544;AA=G|||;VT=SNP
8	1216946	rs28547231	A	T	100	PASS	AC=1122;AF=0.224042;AN=5008;NS=2504;DP=15351;EAS_AF=0.4623;AMR_AF=0.1542;AFR_AF=0.1157;EUR_AF=0.1481;SAS_AF=0.2526;AA=A|||;VT=SNP
8	1216949	rs73168496	A	T	100	PASS	AC=816;AF=0.162939;AN=5008;NS=2504;DP=15287;EAS_AF=0.4008;AMR_AF=0.0836;AFR_AF=0.0719;EUR_AF=0.1233;SAS_AF=0.138;AA=A|||;VT=SNP
8	1216972	rs35313323	T	G	100	PASS	AC=1225;AF=0.244609;AN=5008;NS=2504;DP=14438;EAS_AF=0.0704;AMR_AF=0.1859;AFR_AF=0.4039;EUR_AF=0.2783;SAS_AF=0.2157;AA=T|||;VT=SNP
8	1217191	rs13282886	C	A	100	PASS	AC=1294;AF=0.258387;AN=5008;NS=2504;DP=12920;EAS_AF=0.128;AMR_AF=0.2262;AFR_AF=0.2746;EUR_AF=0.3141;SAS_AF=0.3364;AA=C|||;VT=SNP
8	1217432	rs146212999	G	T	100	PASS	AC=777;AF=0.155152;AN=5008;NS=2504;DP=6228;EAS_AF=0.4097;AMR_AF=0.0735;AFR_AF=0.0499;EUR_AF=0.1093;SAS_AF=0.1401;AA=G|||;VT=SNP
8	1217731	rs77196116	G	A	100	PASS	AC=354;AF=0.0706869;AN=5008;NS=2504;DP=11803;EAS_AF=0.0685;AMR_AF=0.2161;AFR_AF=0.003;EUR_AF=0.0805;SAS_AF=0.0511;AA=G|||;VT=SNP
8	1217868	rs7813630	C	A	100	PASS	AC=4021;AF=0.802915;AN=5008;NS=2504;DP=13259;EAS_AF=0.88;AMR_AF=0.7983;AFR_AF=0.6309;EUR_AF=0.9016;SAS_AF=0.8579;AA=C|||;VT=SNP
8	1218038	rs76457059	A	G	100	PASS	AC=356;AF=0.0710863;AN=5008;NS=2504;DP=18111;EAS_AF=0.0367;AMR_AF=0.0793;AFR_AF=0.1293;EUR_AF=0.0199;SAS_AF=0.0746;AA=A|||;VT=SNP
8	1218258	rs4272406	G	A	100	PASS	AC=2114;AF=0.422125;AN=5008;NS=2504;DP=16119;EAS_AF=0.4474;AMR_AF=0.3545;AFR_AF=0.4198;EUR_AF=0.5199;SAS_AF=0.3466;AA=g|||;VT=SNP
8	1218297	rs7006221	T	C	100	PASS	AC=1220;AF=0.24361;AN=5008;NS=2504;DP=18078;EAS_AF=0.2212;AMR_AF=0.2248;AFR_AF=0.115;EUR_AF=0.2734;SAS_AF=0.4233;AA=T|||;VT=SNP
8	1218533	rs6985628	G	T	100	PASS	AC=4086;AF=0.815895;AN=5008;NS=2504;DP=17916;EAS_AF=0.7669;AMR_AF=0.6988;AFR_AF=0.8381;EUR_AF=0.8469;SAS_AF=0.8875;AA=T|||;VT=SNP
8	1218733	rs7006713	A	G	100	PASS	AC=500;AF=0.0998403;AN=5008;NS=2504;DP=19790;EAS_AF=0.0248;AMR_AF=0.1326;AFR_AF=0.1399;EUR_AF=0.1551;SAS_AF=0.0429;AA=A|||;VT=SNP
8	1219305	rs58067385	C	T	100	PASS	AC=688;AF=0.13738;AN=5008;NS=2504;DP=18208;EAS_AF=0.0942;AMR_AF=0.134;AFR_AF=0.1732;EUR_AF=0.166;SAS_AF=0.1063;AA=C|||;VT=SNP
8	1219360	rs6988077	C	A	100	PASS	AC=903;AF=0.180312;AN=5008;NS=2504;DP=17061;EAS_AF=0.369;AMR_AF=0.121;AFR_AF=0.0681;EUR_AF=0.2048;SAS_AF=0.1544;AA=c|||;VT=SNP
8	1219415	rs13268535	C	G	100	PASS	AC=419;AF=0.0836661;AN=5008;NS=2504;DP=16978;EAS_AF=0.0516;AMR_AF=0.0937;AFR_AF=0.0053;EUR_AF=0.1551;SAS_AF=0.1421;AA=c|||;VT=SNP
8	1220024	rs7001464	G	T	100	PASS	AC=3646;AF=0.728035;AN=5008;NS=2504;DP=18392;EAS_AF=0.755;AMR_AF=0.6643;AFR_AF=0.5779;EUR_AF=0.831;SAS_AF=0.8425;AA=G|||;VT=SNP
8	1220581	rs4495453	T	C	100	PASS	AC=3922;AF=0.783147;AN=5008;NS=2504;DP=19751;EAS_AF=0.7718;AMR_AF=0.683;AFR_AF=0.7746;EUR_AF=0.831;SAS_AF=0.8282;AA=C|||;VT=SNP
8	1220894	rs4445249	T	A	100	PASS	AC=3766;AF=0.751997;AN=5008;NS=2504;DP=18973;EAS_AF=0.7708;AMR_AF=0.6715;AFR_AF=0.6641;EUR_AF=0.83;SAS_AF=0.8282;AA=A|||;VT=SNP
8	1220902	rs7823900	T	C	100	PASS	AC=1180;AF=0.235623;AN=5008;NS=2504;DP=19135;EAS_AF=0.2758;AMR_AF=0.1873;AFR_AF=0.1929;EUR_AF=0.2734;SAS_AF=0.2474;AA=T|||;VT=SNP
8	1221318	rs9650488	G	A	100	PASS	AC=1039;AF=0.207468;AN=5008;NS=2504;DP=16474;EAS_AF=0.2599;AMR_AF=0.1758;AFR_AF=0.1165;EUR_AF=0.2604;SAS_AF=0.2444;AA=G|||;VT=SNP
8	1221600	rs11136376	G	A	100	PASS	AC=2741;AF=0.547324;AN=5008;NS=2504;DP=17136;EAS_AF=0.4861;AMR_AF=0.4424;AFR_AF=0.5424;EUR_AF=0.5924;SAS_AF=0.6452;AA=A|||;VT=SNP
8	1221868	rs6998620	T	G	100	PASS	AC=4033;AF=0.805312;AN=5008;NS=2504;DP=15347;EAS_AF=0.7768;AMR_AF=0.696;AFR_AF=0.7776;EUR_AF=0.8598;SAS_AF=0.8937;AA=G|||;VT=SNP
8	1222487	rs4347016	C	T	100	PASS	AC=4257;AF=0.85004;AN=5008;NS=2504;DP=12782;EAS_AF=0.7728;AMR_AF=0.7161;AFR_AF=0.9486;EUR_AF=0.8569;SAS_AF=0.8845;AA=T|||;VT=SNP
8	1223072	rs7845845	G	C	100	PASS	AC=4083;AF=0.815296;AN=5008;NS=2504;DP=15445;EAS_AF=0.7768;AMR_AF=0.7017;AFR_AF=0.826;EUR_AF=0.8519;SAS_AF=0.8834;AA=C|||;VT=SNP
8	1223219	rs73170405	A	G	100	PASS	AC=982;AF=0.196086;AN=5008;NS=2504;DP=13437;EAS_AF=0.2351;AMR_AF=0.1729;AFR_AF=0.0991;EUR_AF=0.2644;SAS_AF=0.2331;AA=A|||;VT=SNP
8	1223364	rs7846280	G	C	100	PASS	AC=4097;AF=0.818091;AN=5008;NS=2504;DP=16305;EAS_AF=0.7758;AMR_AF=0.7133;AFR_AF=0.8154;EUR_AF=0.8708;SAS_AF=0.8855;AA=C|||;VT=SNP
8	1224284	rs4295683	G	A	100	PASS	AC=3087;AF=0.616414;AN=5008;NS=2504;DP=13095;EAS_AF=0.5655;AMR_AF=0.5375;AFR_AF=0.6657;EUR_AF=0.6083;SAS_AF=0.6667;AA=A|||;VT=SNP
8	1224860	rs10096306	C	G	100	PASS	AC=1553;AF=0.310104;AN=5008;NS=2504;DP=16015;EAS_AF=0.4058;AMR_AF=0.2622;AFR_AF=0.1203;EUR_AF=0.3648;SAS_AF=0.4458;AA=C|||;VT=SNP
8	1226396	rs57662641	T	C	100	PASS	AC=1808;AF=0.361022;AN=5008;NS=2504;DP=12500;EAS_AF=0.3056;AMR_AF=0.3329;AFR_AF=0.4592;EUR_AF=0.3121;SAS_AF=0.3558;AA=C|||;VT=SNP
8	1226530	rs7000219	G	A	100	PASS	AC=2817;AF=0.5625;AN=5008;NS=2504;DP=15994;EAS_AF=0.6379;AMR_AF=0.5893;AFR_AF=0.5113;EUR_AF=0.5527;SAS_AF=0.545;AA=A|||;VT=SNP
8	1226751	rs59425194	C	T	100	PASS	AC=752;AF=0.15016;AN=5008;NS=2504;DP=17753;EAS_AF=0.2044;AMR_AF=0.2003;AFR_AF=0.0212;EUR_AF=0.1829;SAS_AF=0.1994;AA=C|||;VT=SNP
8	1226836	rs4129418	G	A	100	PASS	AC=2622;AF=0.523562;AN=5008;NS=2504;DP=17973;EAS_AF=0.6696;AMR_AF=0.4769;AFR_AF=0.3752;EUR_AF=0.4891;SAS_AF=0.6421;AA=G|||;VT=SNP
8	1226965	rs4129417	T	A	100	PASS	AC=1583;AF=0.316094;AN=5008;NS=2504;DP=18371;EAS_AF=0.0804;AMR_AF=0.2478;AFR_AF=0.5772;EUR_AF=0.3529;SAS_AF=0.2168;AA=T|||;VT=SNP
8	1227157	rs56346834	C	G	100	PASS	AC=764;AF=0.152556;AN=5008;NS=2504;DP=18420;EAS_AF=0.1915;AMR_AF=0.1441;AFR_AF=0.0212;EUR_AF=0.2207;SAS_AF=0.226;AA=C|||;VT=SNP
8	1227513	rs11136377	A	C	100	PASS	AC=1567;AF=0.312899;AN=5008;NS=2504;DP=20000;EAS_AF=0.4425;AMR_AF=0.2305;AFR_AF=0.2443;EUR_AF=0.3618;SAS_AF=0.2802;AA=A|||;VT=SNP
8	1228052	rs67743638	C	A	100	PASS	AC=1144;AF=0.228435;AN=5008;NS=2504;DP=20620;EAS_AF=0.0764;AMR_AF=0.1916;AFR_AF=0.3737;EUR_AF=0.2903;SAS_AF=0.1513;AA=C|||;VT=SNP
8	1228435	rs7824111	A	G	100	PASS	AC=2902;AF=0.579473;AN=5008;NS=2504;DP=18594;EAS_AF=0.3661;AMR_AF=0.5418;AFR_AF=0.6891;EUR_AF=0.6153;SAS_AF=0.6411;AA=G|||;VT=SNP
8	1228436	rs7827858	T	C	100	PASS	AC=2902;AF=0.579473;AN=5008;NS=2504;DP=18679;EAS_AF=0.3661;AMR_AF=0.5418;AFR_AF=0.6891;EUR_AF=0.6153;SAS_AF=0.6411;AA=C|||;VT=SNP
8	1228688	rs4601344	T	C	100	PASS	AC=4364;AF=0.871406;AN=5008;NS=2504;DP=18782;EAS_AF=0.7817;AMR_AF=0.7378;AFR_AF=0.9879;EUR_AF=0.8728;SAS_AF=0.8998;AA=C|||;VT=SNP
8	1229149	rs4531077	T	G	100	PASS	AC=1478;AF=0.295128;AN=5008;NS=2504;DP=18122;EAS_AF=0.0813;AMR_AF=0.2723;AFR_AF=0.4955;EUR_AF=0.3688;SAS_AF=0.1851;AA=T|||;VT=SNP
8	1229757	rs78955344	C	G	100	PASS	AC=409;AF=0.0816693;AN=5008;NS=2504;DP=17722;EAS_AF=0.0605;AMR_AF=0.0821;AFR_AF=0.0545;EUR_AF=0.0318;SAS_AF=0.1912;AA=C|||;VT=SNP
8	1230238	rs4073503	A	T	100	PASS	AC=697;AF=0.139177;AN=5008;NS=2504;DP=16295;EAS_AF=0.1895;AMR_AF=0.1081;AFR_AF=0.0197;EUR_AF=0.1859;SAS_AF=0.2229;AA=A|||;VT=SNP
8	1230509	rs4072075	G	T	100	PASS	AC=3138;AF=0.626597;AN=5008;NS=2504;DP=17607;EAS_AF=0.5109;AMR_AF=0.5058;AFR_AF=0.888;EUR_AF=0.6431;SAS_AF=0.4611;AA=T|||;VT=SNP
8	1230570	rs4072074	A	T	100	PASS	AC=1510;AF=0.301518;AN=5008;NS=2504;DP=17488;EAS_AF=0.0774;AMR_AF=0.2767;AFR_AF=0.5424;EUR_AF=0.3598;SAS_AF=0.1646;AA=A|||;VT=SNP
8	1231248	rs6995458	C	T	100	PASS	AC=2008;AF=0.400958;AN=5008;NS=2504;DP=20439;EAS_AF=0.131;AMR_AF=0.3444;AFR_AF=0.6823;EUR_AF=0.3608;SAS_AF=0.3804;AA=T|||;VT=SNP
8	1231561	rs10107347	A	G	100	PASS	AC=1511;AF=0.301717;AN=5008;NS=2504;DP=19183;EAS_AF=0.0784;AMR_AF=0.2695;AFR_AF=0.5522;EUR_AF=0.332;SAS_AF=0.1851;AA=A|||;VT=SNP
8	1231567	rs75138469	G	A	100	PASS	AC=312;AF=0.0623003;AN=5008;NS=2504;DP=19034;EAS_AF=0.0417;AMR_AF=0.072;AFR_AF=0.0113;EUR_AF=0.0308;SAS_AF=0.1779;AA=G|||;VT=SNP
8	1231739	rs35628529	G	A	100	PASS	AC=235;AF=0.0469249;AN=5008;NS=2504;DP=19034;EAS_AF=0.0139;AMR_AF=0.0778;AFR_AF=0.0068;EUR_AF=0.0994;SAS_AF=0.0593;AA=g|||;VT=SNP
8	1233083	rs4269569	C	T	100	PASS	AC=4313;AF=0.861222;AN=5008;NS=2504;DP=19000;EAS_AF=0.7619;AMR_AF=0.7277;AFR_AF=0.9743;EUR_AF=0.8718;SAS_AF=0.8947;AA=T|||;VT=SNP
8	1233247	rs741805	T	G	100	PASS	AC=1140;AF=0.227636;AN=5008;NS=2504;DP=20593;EAS_AF=0.3819;AMR_AF=0.2233;AFR_AF=0.0703;EUR_AF=0.2435;SAS_AF=0.2679;AA=T|||;VT=SNP
8	1233282	rs77723135	T	G	100	PASS	AC=559;AF=0.111621;AN=5008;NS=2504;DP=19835;EAS_AF=0.0655;AMR_AF=0.1383;AFR_AF=0.0877;EUR_AF=0.159;SAS_AF=0.1237;AA=T|||;VT=SNP
8	1233646	rs741806	A	G	100	PASS	AC=1151;AF=0.229832;AN=5008;NS=2504;DP=18185;EAS_AF=0.2321;AMR_AF=0.2579;AFR_AF=0.0416;EUR_AF=0.2753;SAS_AF=0.4151;AA=A|||;VT=SNP
8	1234034	rs10100618	T	C	100	PASS	AC=1251;AF=0.2498;AN=5008;NS=2504;DP=19496;EAS_AF=0.0913;AMR_AF=0.255;AFR_AF=0.357;EUR_AF=0.337;SAS_AF=0.1748;AA=T|||;VT=SNP
8	1234070	rs10110305	G	A	100	PASS	AC=429;AF=0.0856629;AN=5008;NS=2504;DP=19249;EAS_AF=0.0605;AMR_AF=0.1037;AFR_AF=0.0076;EUR_AF=0.162;SAS_AF=0.1258;AA=G|||;VT=SNP
8	1234652	rs74417836	A	G	100	PASS	AC=323;AF=0.0644968;AN=5008;NS=2504;DP=18437;EAS_AF=0.0546;AMR_AF=0.0648;AFR_AF=0.0113;EUR_AF=0.0298;SAS_AF=0.182;AA=A|||;VT=SNP
8	1234837	rs7843821	G	A	100	PASS	AC=1429;AF=0.285343;AN=5008;NS=2504;DP=16849;EAS_AF=0.4544;AMR_AF=0.2349;AFR_AF=0.2368;EUR_AF=0.2346;SAS_AF=0.2648;AA=G|||;VT=SNP
8	1235156	rs7016848	C	T	100	PASS	AC=1737;AF=0.346845;AN=5008;NS=2504;DP=19054;EAS_AF=0.1409;AMR_AF=0.3415;AFR_AF=0.4569;EUR_AF=0.4026;SAS_AF=0.3569;AA=C|||;VT=SNP
8	1235165	rs35071414	C	T	100	PASS	AC=590;AF=0.117812;AN=5008;NS=2504;DP=18411;EAS_AF=0.0615;AMR_AF=0.1412;AFR_AF=0.1051;EUR_AF=0.166;SAS_AF=0.1268;AA=C|||;VT=SNP
8	1235205	rs6558436	T	G	100	PASS	AC=4340;AF=0.866613;AN=5008;NS=2504;DP=16441;EAS_AF=0.7639;AMR_AF=0.7334;AFR_AF=0.9879;EUR_AF=0.8728;SAS_AF=0.8967;AA=T|||;VT=SNP
8	1235249	rs13249390	G	C	100	PASS	AC=1060;AF=0.211661;AN=5008;NS=2504;DP=17095;EAS_AF=0.3621;AMR_AF=0.1585;AFR_AF=0.0681;EUR_AF=0.2406;SAS_AF=0.2587;AA=G|||;VT=SNP
8	1235777	rs17063739	A	G	100	PASS	AC=683;AF=0.136382;AN=5008;NS=2504;DP=20725;EAS_AF=0.0248;AMR_AF=0.098;AFR_AF=0.2776;EUR_AF=0.1799;SAS_AF=0.0429;AA=A|||;VT=SNP
8	1236143	rs7833525	A	G	100	PASS	AC=4340;AF=0.866613;AN=5008;NS=2504;DP=21595;EAS_AF=0.7659;AMR_AF=0.7334;AFR_AF=0.9887;EUR_AF=0.8708;SAS_AF=0.8957;AA=G|||;VT=SNP
8	1236305	rs7837388	T	C	100	PASS	AC=4340;AF=0.866613;AN=5008;NS=2504;DP=23437;EAS_AF=0.7629;AMR_AF=0.7334;AFR_AF=0.9917;EUR_AF=0.8708;SAS_AF=0.8947;AA=C|||;VT=SNP
8	1236319	rs7814902	G	A	100	PASS	AC=2495;AF=0.498203;AN=5008;NS=2504;DP=23262;EAS_AF=0.3988;AMR_AF=0.4899;AFR_AF=0.4667;EUR_AF=0.5606;SAS_AF=0.5849;AA=G|||;VT=SNP
8	1236347	rs7815020	G	A	100	PASS	AC=4284;AF=0.855431;AN=5008;NS=2504;DP=22592;EAS_AF=0.7629;AMR_AF=0.7262;AFR_AF=0.9531;EUR_AF=0.8708;SAS_AF=0.8947;AA=A|||;VT=SNP
8	1236491	rs11136378	G	A	100	PASS	AC=1141;AF=0.227835;AN=5008;NS=2504;DP=20518;EAS_AF=0.3651;AMR_AF=0.1686;AFR_AF=0.0703;EUR_AF=0.2714;SAS_AF=0.2965;AA=G|||;VT=SNP
8	1237169	rs7460935	C	T	100	PASS	AC=1108;AF=0.221246;AN=5008;NS=2504;DP=20886;EAS_AF=0.3611;AMR_AF=0.1657;AFR_AF=0.0703;EUR_AF=0.2555;SAS_AF=0.2853;AA=C|||;VT=SNP
8	1237274	rs67311046	A	C	100	PASS	AC=910;AF=0.181709;AN=5008;NS=2504;DP=19145;EAS_AF=0.2589;AMR_AF=0.183;AFR_AF=0.0953;EUR_AF=0.1958;SAS_AF=0.2035;AA=A|||;VT=SNP
8	1237680	rs13277401	G	A	100	PASS	AC=1114;AF=0.222444;AN=5008;NS=2504;DP=19548;EAS_AF=0.3562;AMR_AF=0.1657;AFR_AF=0.0703;EUR_AF=0.2575;SAS_AF=0.2945;AA=A|||;VT=SNP
8	1237747	rs10097829	G	A	100	PASS	AC=4328;AF=0.864217;AN=5008;NS=2504;DP=18783;EAS_AF=0.7629;AMR_AF=0.7305;AFR_AF=0.9849;EUR_AF=0.8708;SAS_AF=0.8937;AA=A|||;VT=SNP
8	1237902	rs11998543	A	G	100	PASS	AC=1508;AF=0.301118;AN=5008;NS=2504;DP=16588;EAS_AF=0.2401;AMR_AF=0.2795;AFR_AF=0.3419;EUR_AF=0.2396;SAS_AF=0.3875;AA=A|||;VT=SNP
8	1237968	rs10098870	C	A	100	PASS	AC=760;AF=0.151757;AN=5008;NS=2504;DP=16336;EAS_AF=0.0665;AMR_AF=0.1772;AFR_AF=0.0991;EUR_AF=0.2465;SAS_AF=0.1953;AA=c|||;VT=SNP
8	1238535	rs6980892	A	G	100	PASS	AC=1595;AF=0.31849;AN=5008;NS=2504;DP=21133;EAS_AF=0.1716;AMR_AF=0.2767;AFR_AF=0.4773;EUR_AF=0.3787;SAS_AF=0.2229;AA=A|||;VT=SNP
8	1238537	rs12114275	G	A	100	PASS	AC=387;AF=0.0772764;AN=5008;NS=2504;DP=21266;EAS_AF=0.0546;AMR_AF=0.0663;AFR_AF=0.0545;EUR_AF=0.0328;SAS_AF=0.1851;AA=G|||;VT=SNP
8	1238564	rs6998229	G	A	100	PASS	AC=4058;AF=0.810304;AN=5008;NS=2504;DP=21483;EAS_AF=0.6825;AMR_AF=0.7219;AFR_AF=0.857;EUR_AF=0.8678;SAS_AF=0.8824;AA=A|||;VT=SNP
8	1239309	rs6558437	T	G	100	PASS	AC=1168;AF=0.233227;AN=5008;NS=2504;DP=18648;EAS_AF=0.3552;AMR_AF=0.1614;AFR_AF=0.1513;EUR_AF=0.2416;SAS_AF=0.2607;AA=T|||;VT=SNP
8	1239367	rs10089701	A	G	100	PASS	AC=777;AF=0.155152;AN=5008;NS=2504;DP=19976;EAS_AF=0.0675;AMR_AF=0.1801;AFR_AF=0.1089;EUR_AF=0.2475;SAS_AF=0.1953;AA=A|||;VT=SNP
8	1239655	rs10106530	C	A	100	PASS	AC=4335;AF=0.865615;AN=5008;NS=2504;DP=19131;EAS_AF=0.7639;AMR_AF=0.732;AFR_AF=0.9894;EUR_AF=0.8718;SAS_AF=0.8916;AA=A|||;VT=SNP
8	1240040	rs4141053	G	C	100	PASS	AC=862;AF=0.172125;AN=5008;NS=2504;DP=16510;EAS_AF=0.2579;AMR_AF=0.1859;AFR_AF=0.0265;EUR_AF=0.2286;SAS_AF=0.2127;AA=G|||;VT=SNP
8	1240053	rs4141052	A	G	100	PASS	AC=3201;AF=0.639177;AN=5008;NS=2504;DP=15672;EAS_AF=0.4107;AMR_AF=0.5735;AFR_AF=0.8449;EUR_AF=0.6481;SAS_AF=0.6339;AA=G|||;VT=SNP
8	1240368	rs12114153	A	G	100	PASS	AC=3227;AF=0.644369;AN=5008;NS=2504;DP=20262;EAS_AF=0.4097;AMR_AF=0.5735;AFR_AF=0.851;EUR_AF=0.6481;SAS_AF=0.6534;AA=G|||;VT=SNP
8	1240600	rs760179	A	G	100	PASS	AC=1117;AF=0.223043;AN=5008;NS=2504;DP=17232;EAS_AF=0.3452;AMR_AF=0.1599;AFR_AF=0.1483;EUR_AF=0.2256;SAS_AF=0.2403;AA=A|||;VT=SNP
8	1240646	rs17816317	T	C	100	PASS	AC=1231;AF=0.245807;AN=5008;NS=2504;DP=16185;EAS_AF=0.2619;AMR_AF=0.2032;AFR_AF=0.267;EUR_AF=0.2256;SAS_AF=0.2515;AA=T|||;VT=SNP
8	1240661	rs7463604	T	G	100	PASS	AC=4336;AF=0.865815;AN=5008;NS=2504;DP=16879;EAS_AF=0.7639;AMR_AF=0.7305;AFR_AF=0.9894;EUR_AF=0.8728;SAS_AF=0.8926;AA=G|||;VT=SNP
8	1240700	rs62483905	G	A	100	PASS	AC=1115;AF=0.222644;AN=5008;NS=2504;DP=17963;EAS_AF=0.2629;AMR_AF=0.1888;AFR_AF=0.2398;EUR_AF=0.1958;SAS_AF=0.2096;AA=G|||;VT=SNP
8	1240819	rs4875987	A	C	100	PASS	AC=1587;AF=0.316893;AN=5008;NS=2504;DP=18912;EAS_AF=0.0923;AMR_AF=0.2983;AFR_AF=0.5189;EUR_AF=0.3797;SAS_AF=0.2239;AA=A|||;VT=SNP
8	1241224	rs7463743	T	G	100	PASS	AC=4336;AF=0.865815;AN=5008;NS=2504;DP=18544;EAS_AF=0.7629;AMR_AF=0.732;AFR_AF=0.9894;EUR_AF=0.8738;SAS_AF=0.8916;AA=G|||;VT=SNP
8	1241341	rs11998062	C	G	100	PASS	AC=1110;AF=0.221645;AN=5008;NS=2504;DP=20789;EAS_AF=0.3542;AMR_AF=0.1671;AFR_AF=0.1293;EUR_AF=0.2266;SAS_AF=0.2434;AA=C|||;VT=SNP
8	1241601	rs55983350	A	G	100	PASS	AC=1159;AF=0.23143;AN=5008;NS=2504;DP=15181;EAS_AF=0.2629;AMR_AF=0.2003;AFR_AF=0.2368;EUR_AF=0.2316;SAS_AF=0.2137;AA=a|||;VT=SNP
8	1242042	rs6558438	T	C	100	PASS	AC=4341;AF=0.866813;AN=5008;NS=2504;DP=15539;EAS_AF=0.7629;AMR_AF=0.7363;AFR_AF=0.9902;EUR_AF=0.8728;SAS_AF=0.8937;AA=C|||;VT=SNP
8	1242051	rs28666422	C	T	100	PASS	AC=706;AF=0.140974;AN=5008;NS=2504;DP=15783;EAS_AF=0.0675;AMR_AF=0.1715;AFR_AF=0.0628;EUR_AF=0.2376;SAS_AF=0.2014;AA=C|||;VT=SNP
8	1242305	rs78305826	G	A	100	PASS	AC=446;AF=0.0890575;AN=5008;NS=2504;DP=15689;EAS_AF=0.0546;AMR_AF=0.072;AFR_AF=0.0961;EUR_AF=0.0338;SAS_AF=0.184;AA=g|||;VT=SNP
8	1242316	rs4876022	A	T	100	PASS	AC=1656;AF=0.330671;AN=5008;NS=2504;DP=15460;EAS_AF=0.3175;AMR_AF=0.2839;AFR_AF=0.3744;EUR_AF=0.2694;SAS_AF=0.3814;AA=A|||;VT=SNP
8	1242324	rs6558439	T	C	100	PASS	AC=4345;AF=0.867612;AN=5008;NS=2504;DP=15301;EAS_AF=0.7629;AMR_AF=0.7349;AFR_AF=0.9902;EUR_AF=0.8728;SAS_AF=0.8988;AA=C|||;VT=SNP
8	1242348	rs4876023	C	G	100	PASS	AC=1212;AF=0.242013;AN=5008;NS=2504;DP=15256;EAS_AF=0.2649;AMR_AF=0.2032;AFR_AF=0.2421;EUR_AF=0.2485;SAS_AF=0.2393;AA=C|||;VT=SNP
8	1242479	rs7386739	G	C	100	PASS	AC=3911;AF=0.78095;AN=5008;NS=2504;DP=20027;EAS_AF=0.6855;AMR_AF=0.7133;AFR_AF=0.7489;EUR_AF=0.8648;SAS_AF=0.8845;AA=G|||;VT=SNP
8	1242653	rs11136379	A	T	100	PASS	AC=2698;AF=0.538738;AN=5008;NS=2504;DP=19155;EAS_AF=0.4464;AMR_AF=0.4524;AFR_AF=0.6157;EUR_AF=0.6054;SAS_AF=0.5225;AA=A|||;VT=SNP
8	1243020	rs10283013	G	T	100	PASS	AC=4341;AF=0.866813;AN=5008;NS=2504;DP=14364;EAS_AF=0.7629;AMR_AF=0.7363;AFR_AF=0.9902;EUR_AF=0.8728;SAS_AF=0.8937;AA=T|||;VT=SNP
8	1243054	rs10283369	A	G	100	PASS	AC=4341;AF=0.866813;AN=5008;NS=2504;DP=15276;EAS_AF=0.7629;AMR_AF=0.7363;AFR_AF=0.9902;EUR_AF=0.8728;SAS_AF=0.8937;AA=A|||;VT=SNP
8	1243445	rs10283022	G	C	100	PASS	AC=1443;AF=0.288139;AN=5008;NS=2504;DP=14723;EAS_AF=0.0962;AMR_AF=0.2795;AFR_AF=0.4463;EUR_AF=0.3499;SAS_AF=0.2147;AA=G|||;VT=SNP
8	1243574	rs10283028	G	A	100	PASS	AC=716;AF=0.142971;AN=5008;NS=2504;DP=17844;EAS_AF=0.0704;AMR_AF=0.1787;AFR_AF=0.0598;EUR_AF=0.2485;SAS_AF=0.1963;AA=G|||;VT=SNP
8	1243929	rs7388633	A	T	100	PASS	AC=3886;AF=0.775958;AN=5008;NS=2504;DP=17020;EAS_AF=0.6845;AMR_AF=0.7118;AFR_AF=0.7799;EUR_AF=0.84;SAS_AF=0.8446;AA=T|||;VT=SNP
8	1244224	rs17669535	C	G	100	PASS	AC=446;AF=0.0890575;AN=5008;NS=2504;DP=17405;EAS_AF=0.1548;AMR_AF=0.0692;AFR_AF=0.0053;EUR_AF=0.0964;SAS_AF=0.1411;AA=C|||;VT=SNP
8	1244374	rs10101376	G	A	100	PASS	AC=2491;AF=0.497404;AN=5008;NS=2504;DP=16439;EAS_AF=0.4464;AMR_AF=0.4452;AFR_AF=0.4365;EUR_AF=0.6412;SAS_AF=0.5215;AA=G|||;VT=SNP
8	1244442	rs4976881	G	A	100	PASS	AC=918;AF=0.183307;AN=5008;NS=2504;DP=15382;EAS_AF=0.1925;AMR_AF=0.1441;AFR_AF=0.1362;EUR_AF=0.1272;SAS_AF=0.3231;AA=G|||;VT=SNP
8	1244446	rs34396096	T	C	100	PASS	AC=1053;AF=0.210264;AN=5008;NS=2504;DP=15265;EAS_AF=0.3552;AMR_AF=0.1599;AFR_AF=0.0726;EUR_AF=0.2286;SAS_AF=0.2638;AA=T|||;VT=SNP
8	1244448	rs56683528	C	T	100	PASS	AC=446;AF=0.0890575;AN=5008;NS=2504;DP=15352;EAS_AF=0.0784;AMR_AF=0.0245;AFR_AF=0.2027;EUR_AF=0.0318;SAS_AF=0.0511;AA=C|||;VT=SNP
8	1244567	rs60574074	T	C	100	PASS	AC=539;AF=0.107628;AN=5008;NS=2504;DP=17315;EAS_AF=0.0784;AMR_AF=0.0274;AFR_AF=0.2716;EUR_AF=0.0318;SAS_AF=0.0511;AA=T|||;VT=SNP
8	1244648	rs4976871	C	G	100	PASS	AC=2696;AF=0.538339;AN=5008;NS=2504;DP=17077;EAS_AF=0.3304;AMR_AF=0.5403;AFR_AF=0.6097;EUR_AF=0.6123;SAS_AF=0.5787;AA=C|||;VT=SNP
8	1245003	rs13271025	T	C	100	PASS	AC=4339;AF=0.866414;AN=5008;NS=2504;DP=17624;EAS_AF=0.7629;AMR_AF=0.7363;AFR_AF=0.9902;EUR_AF=0.8708;SAS_AF=0.8937;AA=C|||;VT=SNP
8	1245128	rs17063782	G	A	100	PASS	AC=1416;AF=0.282748;AN=5008;NS=2504;DP=16413;EAS_AF=0.0933;AMR_AF=0.2839;AFR_AF=0.3994;EUR_AF=0.3817;SAS_AF=0.2178;AA=G|||;VT=SNP
8	1245229	rs60603161	G	A	100	PASS	AC=289;AF=0.0577077;AN=5008;NS=2504;DP=9135;EAS_AF=0.0308;AMR_AF=0.1023;AFR_AF=0.0477;EUR_AF=0.0875;SAS_AF=0.0368;AA=G|||;VT=SNP
8	1246900	rs4549803	G	T	100	PASS	AC=1071;AF=0.213858;AN=5008;NS=2504;DP=16844;EAS_AF=0.3552;AMR_AF=0.1585;AFR_AF=0.0961;EUR_AF=0.2237;SAS_AF=0.2566;AA=G|||;VT=SNP
8	1246966	rs9644254	C	T	100	PASS	AC=870;AF=0.173722;AN=5008;NS=2504;DP=20393;EAS_AF=0.3423;AMR_AF=0.1383;AFR_AF=0.0303;EUR_AF=0.1978;SAS_AF=0.1943;AA=C|||;VT=SNP
8	1248400	rs17747701	G	A	100	PASS	AC=622;AF=0.124201;AN=5008;NS=2504;DP=22395;EAS_AF=0.1687;AMR_AF=0.1542;AFR_AF=0.034;EUR_AF=0.1352;SAS_AF=0.1677;AA=G|||;VT=SNP
8	1248498	rs6985323	G	A	100	PASS	AC=4324;AF=0.863419;AN=5008;NS=2504;DP=21906;EAS_AF=0.755;AMR_AF=0.732;AFR_AF=0.9902;EUR_AF=0.8668;SAS_AF=0.8937;AA=A|||;VT=SNP
8	1248531	rs12675068	C	T	100	PASS	AC=1044;AF=0.208466;AN=5008;NS=2504;DP=20623;EAS_AF=0.3562;AMR_AF=0.1585;AFR_AF=0.0658;EUR_AF=0.2247;SAS_AF=0.2679;AA=C|||;VT=SNP
8	1248632	rs7010376	T	C	100	PASS	AC=4339;AF=0.866414;AN=5008;NS=2504;DP=19309;EAS_AF=0.755;AMR_AF=0.7406;AFR_AF=0.9902;EUR_AF=0.8728;SAS_AF=0.8967;AA=C|||;VT=SNP
8	1248648	rs12679463	G	A	100	PASS	AC=1107;AF=0.221046;AN=5008;NS=2504;DP=19457;EAS_AF=0.3562;AMR_AF=0.1744;AFR_AF=0.0696;EUR_AF=0.2644;SAS_AF=0.2751;AA=G|||;VT=SNP
8	1248979	rs10092608	G	A	100	PASS	AC=1371;AF=0.273762;AN=5008;NS=2504;DP=18888;EAS_AF=0.0903;AMR_AF=0.2594;AFR_AF=0.4009;EUR_AF=0.3668;SAS_AF=0.2055;AA=G|||;VT=SNP
8	1249885	rs11783349	G	A	100	PASS	AC=2592;AF=0.517572;AN=5008;NS=2504;DP=18480;EAS_AF=0.4484;AMR_AF=0.4524;AFR_AF=0.528;EUR_AF=0.6451;SAS_AF=0.4898;AA=G|||;VT=SNP
8	1250263	rs17754335	G	A	100	PASS	AC=1164;AF=0.232428;AN=5008;NS=2504;DP=19836;EAS_AF=0.3522;AMR_AF=0.1816;AFR_AF=0.0749;EUR_AF=0.2863;SAS_AF=0.3027;AA=A|||;VT=SNP
8	1250890	rs7017741	G	C	100	PASS	AC=3292;AF=0.657348;AN=5008;NS=2504;DP=16547;EAS_AF=0.4048;AMR_AF=0.5922;AFR_AF=0.9244;EUR_AF=0.6382;SAS_AF=0.6227;AA=C|||;VT=SNP
8	1251028	rs17669618	T	G	100	PASS	AC=1830;AF=0.365415;AN=5008;NS=2504;DP=16784;EAS_AF=0.5089;AMR_AF=0.3674;AFR_AF=0.1316;EUR_AF=0.4235;SAS_AF=0.4724;AA=T|||;VT=SNP
8	1251048	rs7018060	G	C	100	PASS	AC=1509;AF=0.301318;AN=5008;NS=2504;DP=17081;EAS_AF=0.1429;AMR_AF=0.3012;AFR_AF=0.3056;EUR_AF=0.3479;SAS_AF=0.411;AA=C|||;VT=SNP
8	1251283	rs62483948	G	A	100	PASS	AC=457;AF=0.091254;AN=5008;NS=2504;DP=15247;EAS_AF=0.1379;AMR_AF=0.0764;AFR_AF=0.0053;EUR_AF=0.1034;SAS_AF=0.1575;AA=G|||;VT=SNP
8	1251317	rs34631465	G	A	100	PASS	AC=1147;AF=0.229034;AN=5008;NS=2504;DP=15785;EAS_AF=0.3353;AMR_AF=0.1816;AFR_AF=0.0726;EUR_AF=0.2813;SAS_AF=0.3108;AA=A|||;VT=SNP
8	1251429	rs62483949	G	A	100	PASS	AC=738;AF=0.147364;AN=5008;NS=2504;DP=11541;EAS_AF=0.1687;AMR_AF=0.2046;AFR_AF=0.0537;EUR_AF=0.168;SAS_AF=0.1902;AA=G|||;VT=SNP
8	1251690	rs4636234	C	G	100	PASS	AC=1094;AF=0.21845;AN=5008;NS=2504;DP=15554;EAS_AF=0.3353;AMR_AF=0.17;AFR_AF=0.084;EUR_AF=0.2525;SAS_AF=0.2791;AA=C|||;VT=SNP
8	1251756	rs7817445	C	T	100	PASS	AC=1314;AF=0.26238;AN=5008;NS=2504;DP=15742;EAS_AF=0.127;AMR_AF=0.2622;AFR_AF=0.3306;EUR_AF=0.2316;SAS_AF=0.3415;AA=c|||;VT=SNP
8	1251835	rs6558440	A	C	100	PASS	AC=3631;AF=0.72504;AN=5008;NS=2504;DP=15183;EAS_AF=0.6925;AMR_AF=0.6556;AFR_AF=0.7231;EUR_AF=0.6839;SAS_AF=0.8528;AA=C|||;VT=SNP
8	1251974	rs11785306	G	A	100	PASS	AC=744;AF=0.148562;AN=5008;NS=2504;DP=16373;EAS_AF=0.1706;AMR_AF=0.1974;AFR_AF=0.0605;EUR_AF=0.168;SAS_AF=0.1902;AA=G|||;VT=SNP
8	1252307	rs7010534	T	C	100	PASS	AC=775;AF=0.154752;AN=5008;NS=2504;DP=19596;EAS_AF=0.1706;AMR_AF=0.1974;AFR_AF=0.0817;EUR_AF=0.169;SAS_AF=0.1922;AA=T|||;VT=SNP
8	1252450	rs2178855	T	G	100	PASS	AC=2815;AF=0.562101;AN=5008;NS=2504;DP=15900;EAS_AF=0.5397;AMR_AF=0.4467;AFR_AF=0.6316;EUR_AF=0.495;SAS_AF=0.6421;AA=G|||;VT=SNP
8	1252470	rs7014630	T	G	100	PASS	AC=1353;AF=0.270168;AN=5008;NS=2504;DP=16476;EAS_AF=0.126;AMR_AF=0.2666;AFR_AF=0.3593;EUR_AF=0.2316;SAS_AF=0.3405;AA=T|||;VT=SNP
8	1252531	rs6989900	G	A	100	PASS	AC=1354;AF=0.270367;AN=5008;NS=2504;DP=18863;EAS_AF=0.126;AMR_AF=0.2666;AFR_AF=0.3601;EUR_AF=0.2316;SAS_AF=0.3405;AA=G|||;VT=SNP
8	1253332	rs13255078	C	T	100	PASS	AC=2101;AF=0.419529;AN=5008;NS=2504;DP=20118;EAS_AF=0.2976;AMR_AF=0.4611;AFR_AF=0.4213;EUR_AF=0.4016;SAS_AF=0.5317;AA=C|||;VT=SNP
8	1253535	rs4141050	C	T	100	PASS	AC=1255;AF=0.250599;AN=5008;NS=2504;DP=20098;EAS_AF=0.1716;AMR_AF=0.1816;AFR_AF=0.3593;EUR_AF=0.2893;SAS_AF=0.1943;AA=C|||;VT=SNP
8	1253574	rs13255745	C	G	100	PASS	AC=1423;AF=0.284145;AN=5008;NS=2504;DP=20277;EAS_AF=0.127;AMR_AF=0.2925;AFR_AF=0.3079;EUR_AF=0.3191;SAS_AF=0.3722;AA=C|||;VT=SNP
8	1253605	rs4141051	T	C	100	PASS	AC=3231;AF=0.645168;AN=5008;NS=2504;DP=20088;EAS_AF=0.4058;AMR_AF=0.585;AFR_AF=0.907;EUR_AF=0.6203;SAS_AF=0.6063;AA=C|||;VT=SNP
8	1253686	rs7826093	G	A	100	PASS	AC=529;AF=0.105631;AN=5008;NS=2504;DP=19433;EAS_AF=0.0238;AMR_AF=0.0677;AFR_AF=0.2489;EUR_AF=0.0974;SAS_AF=0.0317;AA=G|||;VT=SNP
8	1254553	rs28770878	G	C	100	PASS	AC=1779;AF=0.355232;AN=5008;NS=2504;DP=17566;EAS_AF=0.2034;AMR_AF=0.3012;AFR_AF=0.5061;EUR_AF=0.3211;SAS_AF=0.3814;AA=G|||;VT=SNP
8	1254655	rs6987688	T	C	100	PASS	AC=1796;AF=0.358626;AN=5008;NS=2504;DP=16925;EAS_AF=0.2024;AMR_AF=0.3228;AFR_AF=0.5923;EUR_AF=0.3569;SAS_AF=0.2311;AA=T|||;VT=SNP
8	1255164	rs6558441	A	G	100	PASS	AC=2930;AF=0.585064;AN=5008;NS=2504;DP=19614;EAS_AF=0.371;AMR_AF=0.4625;AFR_AF=0.8434;EUR_AF=0.5557;SAS_AF=0.5736;AA=A|||;VT=SNP
8	1255329	rs6558442	C	T	100	PASS	AC=3231;AF=0.645168;AN=5008;NS=2504;DP=18546;EAS_AF=0.4018;AMR_AF=0.585;AFR_AF=0.907;EUR_AF=0.6203;SAS_AF=0.6104;AA=T|||;VT=SNP
8	1255711	rs73670725	G	C	100	PASS	AC=359;AF=0.0716853;AN=5008;NS=2504;DP=18793;EAS_AF=0.0308;AMR_AF=0.1297;AFR_AF=0.1029;EUR_AF=0.0656;SAS_AF=0.0368;AA=G|||;VT=SNP
8	1255885	rs10086470	A	G	100	PASS	AC=1289;AF=0.257388;AN=5008;NS=2504;DP=17871;EAS_AF=0.1022;AMR_AF=0.2594;AFR_AF=0.3767;EUR_AF=0.3569;SAS_AF=0.1524;AA=A|||;VT=SNP
8	1255988	rs73543606	A	G	100	PASS	AC=444;AF=0.0886581;AN=5008;NS=2504;DP=19143;EAS_AF=0.0813;AMR_AF=0.0202;AFR_AF=0.2095;EUR_AF=0.0308;SAS_AF=0.0409;AA=A|||;VT=SNP
8	1256028	rs7008108	C	G	100	PASS	AC=443;AF=0.0884585;AN=5008;NS=2504;DP=18773;EAS_AF=0.0804;AMR_AF=0.0202;AFR_AF=0.2095;EUR_AF=0.0308;SAS_AF=0.0409;AA=G|||;VT=SNP
8	1256417	rs7007528	G	A	100	PASS	AC=519;AF=0.103634;AN=5008;NS=2504;DP=20021;EAS_AF=0.1091;AMR_AF=0.1282;AFR_AF=0.1369;EUR_AF=0.0666;SAS_AF=0.0736;AA=A|||;VT=SNP
8	1256480	rs6558443	G	A	100	PASS	AC=3102;AF=0.619409;AN=5008;NS=2504;DP=18845;EAS_AF=0.3988;AMR_AF=0.5735;AFR_AF=0.8169;EUR_AF=0.6213;SAS_AF=0.6104;AA=A|||;VT=SNP
8	1256715	rs6558444	T	G	100	PASS	AC=3301;AF=0.659145;AN=5008;NS=2504;DP=16968;EAS_AF=0.4038;AMR_AF=0.6023;AFR_AF=0.9115;EUR_AF=0.662;SAS_AF=0.6186;AA=G|||;VT=SNP
8	1256927	rs79784939	A	G	100	PASS	AC=874;AF=0.174521;AN=5008;NS=2504;DP=14615;EAS_AF=0.1111;AMR_AF=0.1657;AFR_AF=0.3215;EUR_AF=0.1362;SAS_AF=0.0869;AA=G|||;VT=SNP
8	1257573	rs11782058	A	C	100	PASS	AC=291;AF=0.058107;AN=5008;NS=2504;DP=17505;EAS_AF=0.0308;AMR_AF=0.1225;AFR_AF=0.0545;EUR_AF=0.0646;SAS_AF=0.0389;AA=A|||;VT=SNP
8	1257894	rs10094628	A	C	100	PASS	AC=839;AF=0.167532;AN=5008;NS=2504;DP=19562;EAS_AF=0.0298;AMR_AF=0.1066;AFR_AF=0.3812;EUR_AF=0.1899;SAS_AF=0.0409;AA=A|||;VT=SNP
8	1257933	rs4876093	G	A	100	PASS	AC=2560;AF=0.511182;AN=5008;NS=2504;DP=19056;EAS_AF=0.3204;AMR_AF=0.5432;AFR_AF=0.5038;EUR_AF=0.6083;SAS_AF=0.5951;AA=A|||;VT=SNP
8	1257945	rs11785949	G	A	100	PASS	AC=276;AF=0.0551118;AN=5008;NS=2504;DP=18447;EAS_AF=0.0298;AMR_AF=0.121;AFR_AF=0.0446;EUR_AF=0.0646;SAS_AF=0.0389;AA=G|||;VT=SNP
8	1257946	rs4876094	T	C	100	PASS	AC=3236;AF=0.646166;AN=5008;NS=2504;DP=18459;EAS_AF=0.4018;AMR_AF=0.5865;AFR_AF=0.907;EUR_AF=0.6272;SAS_AF=0.6074;AA=t|||;VT=SNP
8	1258015	rs11779325	C	G	100	PASS	AC=278;AF=0.0555112;AN=5008;NS=2504;DP=16906;EAS_AF=0.0308;AMR_AF=0.1225;AFR_AF=0.0446;EUR_AF=0.0646;SAS_AF=0.0389;AA=c|||;VT=SNP
8	1258040	rs62483950	T	G	100	PASS	AC=475;AF=0.0948482;AN=5008;NS=2504;DP=16039;EAS_AF=0.1399;AMR_AF=0.0764;AFR_AF=0.0151;EUR_AF=0.1044;SAS_AF=0.1595;AA=T|||;VT=SNP
8	1258058	rs62483951	C	G	100	PASS	AC=576;AF=0.115016;AN=5008;NS=2504;DP=15517;EAS_AF=0.1369;AMR_AF=0.0951;AFR_AF=0.0726;EUR_AF=0.1193;SAS_AF=0.1595;AA=C|||;VT=SNP
8	1258670	rs10111688	C	T	100	PASS	AC=1008;AF=0.201278;AN=5008;NS=2504;DP=17529;EAS_AF=0.122;AMR_AF=0.2277;AFR_AF=0.1354;EUR_AF=0.2187;SAS_AF=0.3354;AA=c|||;VT=SNP
8	1259343	rs62483952	G	A	100	PASS	AC=495;AF=0.0988419;AN=5008;NS=2504;DP=16579;EAS_AF=0.1359;AMR_AF=0.0793;AFR_AF=0.0408;EUR_AF=0.1034;SAS_AF=0.1483;AA=a|||;VT=SNP
8	1259672	rs79173584	A	C	100	PASS	AC=143;AF=0.0285543;AN=5008;NS=2504;DP=17473;EAS_AF=0.0308;AMR_AF=0.0908;AFR_AF=0.0068;EUR_AF=0.0288;SAS_AF=0.0112;AA=A|||;VT=SNP
8	1259848	rs79658977	A	C	100	PASS	AC=283;AF=0.0565096;AN=5008;NS=2504;DP=16982;EAS_AF=0.0298;AMR_AF=0.121;AFR_AF=0.0492;EUR_AF=0.0646;SAS_AF=0.0399;AA=a|||;VT=SNP
8	1259891	rs36038225	A	G	100	PASS	AC=595;AF=0.11881;AN=5008;NS=2504;DP=17204;EAS_AF=0.0794;AMR_AF=0.1556;AFR_AF=0.028;EUR_AF=0.1889;SAS_AF=0.184;AA=A|||;VT=SNP
8	1260399	rs75782779	G	C	100	PASS	AC=184;AF=0.0367412;AN=5008;NS=2504;DP=18770;EAS_AF=0.0288;AMR_AF=0.0994;AFR_AF=0.0136;EUR_AF=0.0388;SAS_AF=0.0297;AA=A|||;VT=SNP
8	1260400	rs7830580	G	C	100	PASS	AC=2931;AF=0.585264;AN=5008;NS=2504;DP=18694;EAS_AF=0.4544;AMR_AF=0.6744;AFR_AF=0.7504;EUR_AF=0.6034;SAS_AF=0.4151;AA=C|||;VT=SNP
8	1260558	rs62483953	A	C	100	PASS	AC=469;AF=0.0936502;AN=5008;NS=2504;DP=18589;EAS_AF=0.1399;AMR_AF=0.0749;AFR_AF=0.0136;EUR_AF=0.1034;SAS_AF=0.1575;AA=A|||;VT=SNP
8	1260676	rs7835488	C	T	100	PASS	AC=2075;AF=0.414337;AN=5008;NS=2504;DP=17125;EAS_AF=0.2044;AMR_AF=0.4078;AFR_AF=0.6248;EUR_AF=0.4702;SAS_AF=0.2935;AA=T|||;VT=SNP
8	1260713	rs1033344	C	T	100	PASS	AC=1682;AF=0.335863;AN=5008;NS=2504;DP=17025;EAS_AF=0.2629;AMR_AF=0.3285;AFR_AF=0.2821;EUR_AF=0.34;SAS_AF=0.4847;AA=C|||;VT=SNP
8	1260895	rs7834721	G	C	100	PASS	AC=603;AF=0.120407;AN=5008;NS=2504;DP=18375;EAS_AF=0.0248;AMR_AF=0.0908;AFR_AF=0.2171;EUR_AF=0.1889;SAS_AF=0.0389;AA=G|||;VT=SNP
8	1261114	rs1033345	C	A	100	PASS	AC=2390;AF=0.477236;AN=5008;NS=2504;DP=18113;EAS_AF=0.5;AMR_AF=0.5778;AFR_AF=0.3404;EUR_AF=0.4682;SAS_AF=0.5767;AA=A|||;VT=SNP
8	1261391	rs10091655	G	A	100	PASS	AC=692;AF=0.138179;AN=5008;NS=2504;DP=19017;EAS_AF=0.0714;AMR_AF=0.1643;AFR_AF=0.1195;EUR_AF=0.1849;SAS_AF=0.1656;AA=G|||;VT=SNP
8	1262303	rs1033346	C	A	100	PASS	AC=2525;AF=0.504193;AN=5008;NS=2504;DP=18669;EAS_AF=0.371;AMR_AF=0.4683;AFR_AF=0.6528;EUR_AF=0.4066;SAS_AF=0.5665;AA=A|||;VT=SNP
8	1262408	rs73670746	G	C	100	PASS	AC=379;AF=0.0756789;AN=5008;NS=2504;DP=17264;EAS_AF=0.0288;AMR_AF=0.1297;AFR_AF=0.1188;EUR_AF=0.0646;SAS_AF=0.0389;AA=G|||;VT=SNP
8	1262479	rs62483954	T	G	100	PASS	AC=1470;AF=0.29353;AN=5008;NS=2504;DP=17734;EAS_AF=0.1399;AMR_AF=0.2464;AFR_AF=0.6172;EUR_AF=0.2545;SAS_AF=0.0879;AA=G|||;VT=SNP
8	1262480	rs62483955	T	G	100	PASS	AC=1470;AF=0.29353;AN=5008;NS=2504;DP=17819;EAS_AF=0.1399;AMR_AF=0.2464;AFR_AF=0.6172;EUR_AF=0.2545;SAS_AF=0.0879;AA=G|||;VT=SNP
8	1262484	rs62483956	A	G	100	PASS	AC=748;AF=0.149361;AN=5008;NS=2504;DP=18050;EAS_AF=0.1111;AMR_AF=0.1009;AFR_AF=0.2481;EUR_AF=0.1889;SAS_AF=0.0491;AA=A|||;VT=SNP
8	1262695	rs7828479	A	G	100	PASS	AC=2195;AF=0.438299;AN=5008;NS=2504;DP=17748;EAS_AF=0.3423;AMR_AF=0.5202;AFR_AF=0.7118;EUR_AF=0.3867;SAS_AF=0.1626;AA=G|||;VT=SNP
8	1263302	rs62483957	G	T	100	PASS	AC=811;AF=0.161941;AN=5008;NS=2504;DP=17571;EAS_AF=0.0308;AMR_AF=0.1081;AFR_AF=0.3616;EUR_AF=0.1879;SAS_AF=0.0389;AA=G|||;VT=SNP
8	1263409	rs143242995	G	A	100	PASS	AC=288;AF=0.057508;AN=5008;NS=2504;DP=17588;EAS_AF=0.1101;AMR_AF=0.0317;AFR_AF=0.0053;EUR_AF=0.0676;SAS_AF=0.0818;AA=A|||;VT=SNP
8	1263504	rs112342009	G	A	100	PASS	AC=639;AF=0.127596;AN=5008;NS=2504;DP=17161;EAS_AF=0.2034;AMR_AF=0.2378;AFR_AF=0.0076;EUR_AF=0.1322;SAS_AF=0.1288;AA=G|||;VT=SNP
8	1264935	rs117149988	C	T	100	PASS	AC=288;AF=0.057508;AN=5008;NS=2504;DP=16618;EAS_AF=0.0308;AMR_AF=0.1311;AFR_AF=0.0477;EUR_AF=0.0626;SAS_AF=0.0409;AA=c|||;VT=SNP
8	1265606	rs112057927	G	C	100	PASS	AC=791;AF=0.157947;AN=5008;NS=2504;DP=18750;EAS_AF=0.2103;AMR_AF=0.2464;AFR_AF=0.0961;EUR_AF=0.1312;SAS_AF=0.1524;AA=g|||;VT=SNP
8	1266307	rs11782051	C	T	100	PASS	AC=1146;AF=0.228834;AN=5008;NS=2504;DP=13551;EAS_AF=0.1468;AMR_AF=0.3098;AFR_AF=0.2224;EUR_AF=0.2594;SAS_AF=0.2331;AA=C|||;VT=SNP
8	1266342	rs10091286	C	T	100	PASS	AC=641;AF=0.127995;AN=5008;NS=2504;DP=19188;EAS_AF=0.1885;AMR_AF=0.0865;AFR_AF=0.1225;EUR_AF=0.1133;SAS_AF=0.1176;AA=C|||;VT=SNP
8	1266618	rs6985576	T	C	100	PASS	AC=1100;AF=0.219649;AN=5008;NS=2504;DP=16425;EAS_AF=0.2103;AMR_AF=0.2666;AFR_AF=0.295;EUR_AF=0.1461;SAS_AF=0.1697;AA=C|||;VT=SNP
8	1266793	rs7830380	C	T	100	PASS	AC=941;AF=0.187899;AN=5008;NS=2504;DP=16454;EAS_AF=0.1141;AMR_AF=0.1052;AFR_AF=0.382;EUR_AF=0.1938;SAS_AF=0.0542;AA=C|||;VT=SNP
8	1266814	rs11775819	G	T	100	PASS	AC=304;AF=0.0607029;AN=5008;NS=2504;DP=17051;EAS_AF=0.0298;AMR_AF=0.1383;AFR_AF=0.0446;EUR_AF=0.0746;SAS_AF=0.045;AA=G|||;VT=SNP
8	1266824	rs10093869	G	A	100	PASS	AC=1441;AF=0.28774;AN=5008;NS=2504;DP=17458;EAS_AF=0.244;AMR_AF=0.3804;AFR_AF=0.1664;EUR_AF=0.3757;SAS_AF=0.3405;AA=A|||;VT=SNP
8	1266929	rs10094861	C	A	100	PASS	AC=1225;AF=0.244609;AN=5008;NS=2504;DP=12123;EAS_AF=0.1448;AMR_AF=0.2709;AFR_AF=0.1732;EUR_AF=0.2972;SAS_AF=0.3712;AA=C|||;VT=SNP
8	1266983	rs11136380	A	G	100	PASS	AC=1643;AF=0.328075;AN=5008;NS=2504;DP=9726;EAS_AF=0.2996;AMR_AF=0.5014;AFR_AF=0.171;EUR_AF=0.3797;SAS_AF=0.3937;AA=a|||;VT=SNP
8	1267009	rs10094132	G	A	100	PASS	AC=2491;AF=0.497404;AN=5008;NS=2504;DP=11474;EAS_AF=0.4911;AMR_AF=0.5764;AFR_AF=0.3797;EUR_AF=0.4851;SAS_AF=0.6196;AA=g|||;VT=SNP
8	1267104	rs11782963	C	G	100	PASS	AC=704;AF=0.140575;AN=5008;NS=2504;DP=14718;EAS_AF=0.1022;AMR_AF=0.0965;AFR_AF=0.2277;EUR_AF=0.1839;SAS_AF=0.0491;AA=C|||;VT=SNP
8	1267105	rs76911429	A	G	100	PASS	AC=216;AF=0.043131;AN=5008;NS=2504;DP=14852;EAS_AF=0.0337;AMR_AF=0.1124;AFR_AF=0.0159;EUR_AF=0.0427;SAS_AF=0.0409;AA=A|||;VT=SNP
8	1267212	rs11782996	C	T	100	PASS	AC=507;AF=0.101238;AN=5008;NS=2504;DP=15089;EAS_AF=0.0913;AMR_AF=0.085;AFR_AF=0.1074;EUR_AF=0.171;SAS_AF=0.0429;AA=C|||;VT=SNP
8	1267386	rs7831235	C	T	100	PASS	AC=1376;AF=0.27476;AN=5008;NS=2504;DP=16053;EAS_AF=0.1587;AMR_AF=0.3271;AFR_AF=0.2716;EUR_AF=0.2853;SAS_AF=0.3507;AA=C|||;VT=SNP
8	1267406	rs34329371	C	A	100	PASS	AC=1918;AF=0.382987;AN=5008;NS=2504;DP=16188;EAS_AF=0.2788;AMR_AF=0.3948;AFR_AF=0.388;EUR_AF=0.3887;SAS_AF=0.4693;AA=A|||;VT=SNP
8	1267629	rs73170450	C	A	100	PASS	AC=916;AF=0.182907;AN=5008;NS=2504;DP=19564;EAS_AF=0.2153;AMR_AF=0.2695;AFR_AF=0.0809;EUR_AF=0.2028;SAS_AF=0.2055;AA=C|||;VT=SNP
8	1267895	rs73170452	G	A	100	PASS	AC=1088;AF=0.217252;AN=5008;NS=2504;DP=20749;EAS_AF=0.2371;AMR_AF=0.3487;AFR_AF=0.1452;EUR_AF=0.2028;SAS_AF=0.2157;AA=G|||;VT=SNP
8	1268027	rs17754389	G	C	100	PASS	AC=1013;AF=0.202276;AN=5008;NS=2504;DP=20495;EAS_AF=0.2371;AMR_AF=0.3415;AFR_AF=0.0908;EUR_AF=0.2018;SAS_AF=0.2188;AA=G|||;VT=SNP
8	1268301	rs73170453	C	T	100	PASS	AC=688;AF=0.13738;AN=5008;NS=2504;DP=19843;EAS_AF=0.2054;AMR_AF=0.2176;AFR_AF=0.0129;EUR_AF=0.1421;SAS_AF=0.1738;AA=c|||;VT=SNP
8	1268410	rs6992233	T	C	100	PASS	AC=965;AF=0.192692;AN=5008;NS=2504;DP=20177;EAS_AF=0.2351;AMR_AF=0.3271;AFR_AF=0.087;EUR_AF=0.1849;SAS_AF=0.2045;AA=T|||;VT=SNP
8	1268735	rs28623214	A	G	100	PASS	AC=2059;AF=0.411142;AN=5008;NS=2504;DP=21089;EAS_AF=0.4514;AMR_AF=0.4524;AFR_AF=0.4818;EUR_AF=0.3121;SAS_AF=0.3466;AA=A|||;VT=SNP
8	1268981	rs6996978	T	C	100	PASS	AC=3500;AF=0.698882;AN=5008;NS=2504;DP=22939;EAS_AF=0.624;AMR_AF=0.7781;AFR_AF=0.6808;EUR_AF=0.6352;SAS_AF=0.8098;AA=C|||;VT=SNP
8	1269326	rs10103190	C	T	100	PASS	AC=875;AF=0.17472;AN=5008;NS=2504;DP=29109;EAS_AF=0.2063;AMR_AF=0.098;AFR_AF=0.2738;EUR_AF=0.1103;SAS_AF=0.1288;AA=c|||;VT=SNP
8	1270153	rs1476344	G	A	100	PASS	AC=868;AF=0.173323;AN=5008;NS=2504;DP=16310;EAS_AF=0.2312;AMR_AF=0.304;AFR_AF=0.0552;EUR_AF=0.1561;SAS_AF=0.1984;AA=G|||;VT=SNP
8	1270475	rs28415621	C	T	100	PASS	AC=870;AF=0.173722;AN=5008;NS=2504;DP=19427;EAS_AF=0.2103;AMR_AF=0.0994;AFR_AF=0.267;EUR_AF=0.1093;SAS_AF=0.1288;AA=C|||;VT=SNP
8	1270670	rs28719689	C	T	100	PASS	AC=866;AF=0.172923;AN=5008;NS=2504;DP=19786;EAS_AF=0.2103;AMR_AF=0.0994;AFR_AF=0.2663;EUR_AF=0.1064;SAS_AF=0.1288;AA=C|||;VT=SNP
8	1270993	rs6558446	T	C	100	PASS	AC=4217;AF=0.842053;AN=5008;NS=2504;DP=19390;EAS_AF=0.6508;AMR_AF=0.8991;AFR_AF=0.9539;EUR_AF=0.8449;SAS_AF=0.8446;AA=C|||;VT=SNP
8	1271184	rs10503162	C	G	100	PASS	AC=3119;AF=0.622804;AN=5008;NS=2504;DP=16990;EAS_AF=0.621;AMR_AF=0.7478;AFR_AF=0.4221;EUR_AF=0.6382;SAS_AF=0.7914;AA=G|||;VT=SNP
8	1271545	rs60411515	C	A	100	PASS	AC=826;AF=0.164936;AN=5008;NS=2504;DP=19217;EAS_AF=0.2083;AMR_AF=0.0908;AFR_AF=0.2678;EUR_AF=0.0795;SAS_AF=0.1217;AA=C|||;VT=SNP
8	1272806	rs17754395	C	T	100	PASS	AC=702;AF=0.140176;AN=5008;NS=2504;DP=22078;EAS_AF=0.2163;AMR_AF=0.2118;AFR_AF=0.0197;EUR_AF=0.1412;SAS_AF=0.1728;AA=C|||;VT=SNP
8	1273053	rs28658015	G	A	100	PASS	AC=1161;AF=0.231829;AN=5008;NS=2504;DP=19455;EAS_AF=0.2143;AMR_AF=0.1196;AFR_AF=0.466;EUR_AF=0.1103;SAS_AF=0.138;AA=G|||;VT=SNP
8	1273156	rs7003612	G	C	100	PASS	AC=4196;AF=0.837859;AN=5008;NS=2504;DP=18714;EAS_AF=0.6448;AMR_AF=0.9049;AFR_AF=0.9539;EUR_AF=0.834;SAS_AF=0.8364;AA=C|||;VT=SNP
8	1273160	rs77932109	C	T	100	PASS	AC=403;AF=0.0804712;AN=5008;NS=2504;DP=18628;EAS_AF=0.0565;AMR_AF=0.0965;AFR_AF=0.0219;EUR_AF=0.0865;SAS_AF=0.1667;AA=C|||;VT=SNP
8	1273211	rs78462491	A	T	100	PASS	AC=121;AF=0.0241613;AN=5008;NS=2504;DP=20375;EAS_AF=0.0308;AMR_AF=0.0836;AFR_AF=0.0015;EUR_AF=0.0189;SAS_AF=0.0112;AA=A|||;VT=SNP
8	1273426	rs6994475	T	G	100	PASS	AC=1593;AF=0.318091;AN=5008;NS=2504;DP=19820;EAS_AF=0.2282;AMR_AF=0.1383;AFR_AF=0.7731;EUR_AF=0.1064;SAS_AF=0.1411;AA=G|||;VT=SNP
8	1273538	rs11136381	C	G	100	PASS	AC=2849;AF=0.56889;AN=5008;NS=2504;DP=15999;EAS_AF=0.6042;AMR_AF=0.5965;AFR_AF=0.5439;EUR_AF=0.4871;SAS_AF=0.6309;AA=C|||;VT=SNP
8	1273825	rs58756222	G	A	100	PASS	AC=392;AF=0.0782748;AN=5008;NS=2504;DP=17397;EAS_AF=0.0546;AMR_AF=0.1009;AFR_AF=0.0174;EUR_AF=0.0845;SAS_AF=0.1626;AA=G|||;VT=SNP
8	1274056	rs6558447	T	C	100	PASS	AC=2349;AF=0.46905;AN=5008;NS=2504;DP=19055;EAS_AF=0.3006;AMR_AF=0.3285;AFR_AF=0.8351;EUR_AF=0.3638;SAS_AF=0.3558;AA=C|||;VT=SNP
8	1274151	rs6558448	C	G	100	PASS	AC=1784;AF=0.35623;AN=5008;NS=2504;DP=18356;EAS_AF=0.3016;AMR_AF=0.2925;AFR_AF=0.4372;EUR_AF=0.3598;SAS_AF=0.3446;AA=C|||;VT=SNP
8	1274269	rs6558449	G	C	100	PASS	AC=2286;AF=0.45647;AN=5008;NS=2504;DP=17972;EAS_AF=0.3026;AMR_AF=0.3473;AFR_AF=0.7526;EUR_AF=0.3877;SAS_AF=0.363;AA=t|||;VT=SNP
8	1274394	rs28376074	A	T	100	PASS	AC=751;AF=0.14996;AN=5008;NS=2504;DP=18720;EAS_AF=0.2331;AMR_AF=0.0893;AFR_AF=0.1619;EUR_AF=0.1044;SAS_AF=0.138;AA=A|||;VT=SNP
8	1274453	rs13262085	T	C	100	PASS	AC=647;AF=0.129193;AN=5008;NS=2504;DP=20020;EAS_AF=0.0962;AMR_AF=0.2003;AFR_AF=0.0393;EUR_AF=0.1938;SAS_AF=0.1677;AA=T|||;VT=SNP
8	1275384	rs17063833	T	C	100	PASS	AC=959;AF=0.191494;AN=5008;NS=2504;DP=19890;EAS_AF=0.2321;AMR_AF=0.1052;AFR_AF=0.3094;EUR_AF=0.1044;SAS_AF=0.1411;AA=T|||;VT=SNP
8	1276014	rs58892423	A	C	100	PASS	AC=1014;AF=0.202476;AN=5008;NS=2504;DP=18090;EAS_AF=0.2312;AMR_AF=0.1023;AFR_AF=0.3548;EUR_AF=0.1044;SAS_AF=0.1391;AA=A|||;VT=SNP
8	1276277	rs7814640	C	G	100	PASS	AC=1525;AF=0.304513;AN=5008;NS=2504;DP=13937;EAS_AF=0.245;AMR_AF=0.2017;AFR_AF=0.5159;EUR_AF=0.2734;SAS_AF=0.1851;AA=c|||;VT=SNP
8	1276585	rs10109361	G	A	100	PASS	AC=3992;AF=0.797125;AN=5008;NS=2504;DP=16555;EAS_AF=0.63;AMR_AF=0.879;AFR_AF=0.9425;EUR_AF=0.7704;SAS_AF=0.7423;AA=A|||;VT=SNP
8	1276809	rs10099725	A	G	100	PASS	AC=4018;AF=0.802316;AN=5008;NS=2504;DP=16592;EAS_AF=0.6379;AMR_AF=0.879;AFR_AF=0.9523;EUR_AF=0.7744;SAS_AF=0.7434;AA=A|||;VT=SNP
8	1277244	rs17747908	T	C	100	PASS	AC=2982;AF=0.595447;AN=5008;NS=2504;DP=17779;EAS_AF=0.4742;AMR_AF=0.5865;AFR_AF=0.8994;EUR_AF=0.501;SAS_AF=0.4131;AA=-|||;VT=SNP
8	1277443	rs73170460	C	T	100	PASS	AC=904;AF=0.180511;AN=5008;NS=2504;DP=17665;EAS_AF=0.2272;AMR_AF=0.3242;AFR_AF=0.0439;EUR_AF=0.1928;SAS_AF=0.2025;AA=C|||;VT=SNP
8	1277581	rs17816581	G	A	100	PASS	AC=1018;AF=0.203275;AN=5008;NS=2504;DP=17927;EAS_AF=0.2192;AMR_AF=0.3343;AFR_AF=0.1301;EUR_AF=0.1948;SAS_AF=0.2014;AA=A|||;VT=SNP
8	1277613	rs76209777	A	G	100	PASS	AC=223;AF=0.0445288;AN=5008;NS=2504;DP=17744;EAS_AF=0.0298;AMR_AF=0.1182;AFR_AF=0.0015;EUR_AF=0.0795;SAS_AF=0.0297;AA=A|||;VT=SNP
8	1277639	rs28744554	A	T	100	PASS	AC=1734;AF=0.346246;AN=5008;NS=2504;DP=17879;EAS_AF=0.2321;AMR_AF=0.2392;AFR_AF=0.6309;EUR_AF=0.3032;SAS_AF=0.1994;AA=A|||;VT=SNP
8	1278035	rs78742655	T	A	100	PASS	AC=231;AF=0.0461262;AN=5008;NS=2504;DP=16869;EAS_AF=0.0188;AMR_AF=0.0331;AFR_AF=0.0272;EUR_AF=0.0596;SAS_AF=0.0951;AA=T|||;VT=SNP
8	1278126	rs2142137	G	A	100	PASS	AC=678;AF=0.135383;AN=5008;NS=2504;DP=19908;EAS_AF=0.0992;AMR_AF=0.2017;AFR_AF=0.0514;EUR_AF=0.1948;SAS_AF=0.1779;AA=G|||;VT=SNP
8	1278169	rs11136383	C	T	100	PASS	AC=353;AF=0.0704872;AN=5008;NS=2504;DP=18524;EAS_AF=0.0556;AMR_AF=0.0908;AFR_AF=0.003;EUR_AF=0.0785;SAS_AF=0.1544;AA=C|||;VT=SNP
8	1278958	rs11779975	T	C	100	PASS	AC=3341;AF=0.667133;AN=5008;NS=2504;DP=13347;EAS_AF=0.5317;AMR_AF=0.6758;AFR_AF=0.9092;EUR_AF=0.5785;SAS_AF=0.5644;AA=N|||;VT=SNP
8	1279078	rs11779239	A	G	100	PASS	AC=3555;AF=0.709864;AN=5008;NS=2504;DP=14138;EAS_AF=0.5516;AMR_AF=0.7089;AFR_AF=0.9153;EUR_AF=0.6402;SAS_AF=0.6677;AA=g|||;VT=SNP
8	1279121	rs112481277	G	A	100	PASS	AC=727;AF=0.145168;AN=5008;NS=2504;DP=13666;EAS_AF=0.1994;AMR_AF=0.2104;AFR_AF=0.0832;EUR_AF=0.1113;SAS_AF=0.1616;AA=G|||;VT=SNP
8	1279676	rs4242540	G	T	100	PASS	AC=1394;AF=0.278355;AN=5008;NS=2504;DP=19996;EAS_AF=0.2371;AMR_AF=0.1916;AFR_AF=0.4244;EUR_AF=0.2714;SAS_AF=0.1922;AA=G|||;VT=SNP
8	1280384	rs7830016	T	A	100	PASS	AC=4215;AF=0.841653;AN=5008;NS=2504;DP=24916;EAS_AF=0.6389;AMR_AF=0.9107;AFR_AF=0.9803;EUR_AF=0.825;SAS_AF=0.8313;AA=A|||;VT=SNP
8	1281487	rs62486218	G	A	100	PASS	AC=1412;AF=0.281949;AN=5008;NS=2504;DP=16729;EAS_AF=0.2391;AMR_AF=0.1844;AFR_AF=0.441;EUR_AF=0.2694;SAS_AF=0.1933;AA=G|||;VT=SNP
8	1281727	rs10104190	G	A	100	PASS	AC=3596;AF=0.718051;AN=5008;NS=2504;DP=19159;EAS_AF=0.5595;AMR_AF=0.7839;AFR_AF=0.9206;EUR_AF=0.6899;SAS_AF=0.59;AA=A|||;VT=SNP
8	1281731	rs10091366	A	T	100	PASS	AC=3606;AF=0.720048;AN=5008;NS=2504;DP=19227;EAS_AF=0.5605;AMR_AF=0.7839;AFR_AF=0.9266;EUR_AF=0.6899;SAS_AF=0.591;AA=A|||;VT=SNP
8	1281975	rs10105323	C	T	100	PASS	AC=1421;AF=0.283746;AN=5008;NS=2504;DP=20976;EAS_AF=0.2391;AMR_AF=0.1844;AFR_AF=0.447;EUR_AF=0.2694;SAS_AF=0.1943;AA=c|||;VT=SNP
8	1282035	rs73170463	G	A	100	PASS	AC=871;AF=0.173922;AN=5008;NS=2504;DP=19703;EAS_AF=0.2192;AMR_AF=0.3242;AFR_AF=0.0265;EUR_AF=0.1918;SAS_AF=0.2014;AA=g|||;VT=SNP
8	1282120	rs10091856	A	G	100	PASS	AC=1887;AF=0.376797;AN=5008;NS=2504;DP=19068;EAS_AF=0.2391;AMR_AF=0.2594;AFR_AF=0.705;EUR_AF=0.3171;SAS_AF=0.2198;AA=A|||;VT=SNP
8	1282409	rs34523986	G	A	100	PASS	AC=748;AF=0.149361;AN=5008;NS=2504;DP=19926;EAS_AF=0.1022;AMR_AF=0.196;AFR_AF=0.1324;EUR_AF=0.1779;SAS_AF=0.1585;AA=G|||;VT=SNP
8	1282423	rs11785424	G	A	100	PASS	AC=1077;AF=0.215056;AN=5008;NS=2504;DP=19879;EAS_AF=0.1022;AMR_AF=0.2594;AFR_AF=0.2943;EUR_AF=0.2237;SAS_AF=0.184;AA=G|||;VT=SNP
8	1282506	rs11785448	G	A	100	PASS	AC=1853;AF=0.370008;AN=5008;NS=2504;DP=19740;EAS_AF=0.2391;AMR_AF=0.255;AFR_AF=0.6808;EUR_AF=0.3181;SAS_AF=0.2198;AA=G|||;VT=SNP
8	1282530	rs11778753	C	T	100	PASS	AC=2734;AF=0.545927;AN=5008;NS=2504;DP=20844;EAS_AF=0.3413;AMR_AF=0.4597;AFR_AF=0.9017;EUR_AF=0.497;SAS_AF=0.3875;AA=T|||;VT=SNP
8	1282843	rs11778654	T	C	100	PASS	AC=4014;AF=0.801518;AN=5008;NS=2504;DP=18914;EAS_AF=0.631;AMR_AF=0.8775;AFR_AF=0.9539;EUR_AF=0.7704;SAS_AF=0.7495;AA=C|||;VT=SNP
8	1283057	rs11136384	T	G	100	PASS	AC=1893;AF=0.377995;AN=5008;NS=2504;DP=19851;EAS_AF=0.2431;AMR_AF=0.2608;AFR_AF=0.711;EUR_AF=0.3171;SAS_AF=0.2127;AA=N|||;VT=SNP
8	1283091	rs11136385	A	C	100	PASS	AC=1892;AF=0.377796;AN=5008;NS=2504;DP=20367;EAS_AF=0.2431;AMR_AF=0.2594;AFR_AF=0.711;EUR_AF=0.3171;SAS_AF=0.2127;AA=C|||;VT=SNP
8	1283208	rs13255561	A	G	100	PASS	AC=829;AF=0.165535;AN=5008;NS=2504;DP=21980;EAS_AF=0.1042;AMR_AF=0.2003;AFR_AF=0.1762;EUR_AF=0.1809;SAS_AF=0.1738;AA=A|||;VT=SNP
8	1283300	rs11988836	A	T	100	PASS	AC=1630;AF=0.325479;AN=5008;NS=2504;DP=20879;EAS_AF=0.2431;AMR_AF=0.1988;AFR_AF=0.5938;EUR_AF=0.2704;SAS_AF=0.1943;AA=A|||;VT=SNP
8	1283376	rs13254859	C	T	100	PASS	AC=629;AF=0.125599;AN=5008;NS=2504;DP=20078;EAS_AF=0.1032;AMR_AF=0.1844;AFR_AF=0.0363;EUR_AF=0.1769;SAS_AF=0.1748;AA=C|||;VT=SNP
8	1283473	rs11136386	C	A	100	PASS	AC=2094;AF=0.418131;AN=5008;NS=2504;DP=21974;EAS_AF=0.244;AMR_AF=0.2752;AFR_AF=0.8442;EUR_AF=0.3211;SAS_AF=0.2229;AA=C|||;VT=SNP
8	1283500	rs10503163	A	G	100	PASS	AC=1897;AF=0.378794;AN=5008;NS=2504;DP=22233;EAS_AF=0.244;AMR_AF=0.2594;AFR_AF=0.7133;EUR_AF=0.3171;SAS_AF=0.2137;AA=G|||;VT=SNP
8	1283522	rs10503164	T	C	100	PASS	AC=1891;AF=0.377596;AN=5008;NS=2504;DP=22999;EAS_AF=0.2431;AMR_AF=0.2594;AFR_AF=0.7095;EUR_AF=0.3171;SAS_AF=0.2137;AA=T|||;VT=SNP
8	1283603	rs11989627	A	G	100	PASS	AC=1890;AF=0.377396;AN=5008;NS=2504;DP=24729;EAS_AF=0.2431;AMR_AF=0.2594;AFR_AF=0.7088;EUR_AF=0.3171;SAS_AF=0.2137;AA=G|||;VT=SNP
8	1284063	rs13261796	G	A	100	PASS	AC=629;AF=0.125599;AN=5008;NS=2504;DP=16855;EAS_AF=0.1002;AMR_AF=0.1844;AFR_AF=0.0378;EUR_AF=0.1769;SAS_AF=0.1759;AA=G|||;VT=SNP
8	1284078	rs13264942	A	G	100	PASS	AC=2752;AF=0.549521;AN=5008;NS=2504;DP=16481;EAS_AF=0.3512;AMR_AF=0.4611;AFR_AF=0.8971;EUR_AF=0.499;SAS_AF=0.3988;AA=G|||;VT=SNP
8	1284081	rs13263923	C	T	100	PASS	AC=918;AF=0.183307;AN=5008;NS=2504;DP=16354;EAS_AF=0.1002;AMR_AF=0.2046;AFR_AF=0.2368;EUR_AF=0.1809;SAS_AF=0.184;AA=C|||;VT=SNP
8	1284107	rs13262053	G	A	100	PASS	AC=765;AF=0.152756;AN=5008;NS=2504;DP=15843;EAS_AF=0.1012;AMR_AF=0.196;AFR_AF=0.1331;EUR_AF=0.1779;SAS_AF=0.1759;AA=G|||;VT=SNP
8	1284332	rs17816653	C	A	100	PASS	AC=890;AF=0.177716;AN=5008;NS=2504;DP=19090;EAS_AF=0.2212;AMR_AF=0.3329;AFR_AF=0.0386;EUR_AF=0.1899;SAS_AF=0.1984;AA=C|||;VT=SNP
8	1284672	rs112134915	A	G	100	PASS	AC=117;AF=0.0233626;AN=5008;NS=2504;DP=18438;EAS_AF=0.0744;AMR_AF=0.0288;AFR_AF=0.0015;EUR_AF=0.0129;SAS_AF=0.0072;AA=A|||;VT=SNP
8	1284814	rs55800838	A	T	100	PASS	AC=2088;AF=0.416933;AN=5008;NS=2504;DP=17107;EAS_AF=0.2421;AMR_AF=0.2723;AFR_AF=0.8434;EUR_AF=0.3211;SAS_AF=0.2219;AA=A|||;VT=SNP
8	1284820	rs11987038	C	G	100	PASS	AC=2088;AF=0.416933;AN=5008;NS=2504;DP=17060;EAS_AF=0.2421;AMR_AF=0.2723;AFR_AF=0.8434;EUR_AF=0.3211;SAS_AF=0.2219;AA=C|||;VT=SNP
8	1284914	rs11991513	T	C	100	PASS	AC=2107;AF=0.420727;AN=5008;NS=2504;DP=19344;EAS_AF=0.244;AMR_AF=0.2752;AFR_AF=0.854;EUR_AF=0.3211;SAS_AF=0.2229;AA=C|||;VT=SNP
8	1285157	rs11994037	G	C	100	PASS	AC=2083;AF=0.415935;AN=5008;NS=2504;DP=25283;EAS_AF=0.2431;AMR_AF=0.2695;AFR_AF=0.8404;EUR_AF=0.3201;SAS_AF=0.2229;AA=C|||;VT=SNP
8	1285756	rs17748020	C	T	100	PASS	AC=2063;AF=0.411941;AN=5008;NS=2504;DP=24018;EAS_AF=0.244;AMR_AF=0.2695;AFR_AF=0.8275;EUR_AF=0.3201;SAS_AF=0.2188;AA=c|||;VT=SNP
8	1286006	rs12546588	T	C	100	PASS	AC=2067;AF=0.41274;AN=5008;NS=2504;DP=19870;EAS_AF=0.2431;AMR_AF=0.2695;AFR_AF=0.8306;EUR_AF=0.3201;SAS_AF=0.2198;AA=-|||;VT=SNP
8	1286083	rs12548280	G	T	100	PASS	AC=2067;AF=0.41274;AN=5008;NS=2504;DP=20204;EAS_AF=0.2431;AMR_AF=0.2695;AFR_AF=0.8306;EUR_AF=0.3201;SAS_AF=0.2198;AA=-|||;VT=SNP
8	1286184	rs12543586	C	T	100	PASS	AC=2065;AF=0.41234;AN=5008;NS=2504;DP=20323;EAS_AF=0.2431;AMR_AF=0.2695;AFR_AF=0.8298;EUR_AF=0.3201;SAS_AF=0.2188;AA=-|||;VT=SNP
8	1286256	rs12543607	C	T	100	PASS	AC=2067;AF=0.41274;AN=5008;NS=2504;DP=20179;EAS_AF=0.2431;AMR_AF=0.2695;AFR_AF=0.8306;EUR_AF=0.3211;SAS_AF=0.2188;AA=-|||;VT=SNP
8	1286372	rs12548351	G	A	100	PASS	AC=2710;AF=0.541134;AN=5008;NS=2504;DP=22563;EAS_AF=0.3452;AMR_AF=0.4553;AFR_AF=0.8767;EUR_AF=0.498;SAS_AF=0.3947;AA=-|||;VT=SNP
8	1286470	rs12543651	C	T	100	PASS	AC=2709;AF=0.540935;AN=5008;NS=2504;DP=20972;EAS_AF=0.3442;AMR_AF=0.4553;AFR_AF=0.8767;EUR_AF=0.498;SAS_AF=0.3947;AA=-|||;VT=SNP
8	1286506	rs12543662	C	A	100	PASS	AC=2729;AF=0.544928;AN=5008;NS=2504;DP=19769;EAS_AF=0.3442;AMR_AF=0.4597;AFR_AF=0.8896;EUR_AF=0.498;SAS_AF=0.3947;AA=-|||;VT=SNP
8	1286648	rs34363596	A	C	100	PASS	AC=2056;AF=0.410543;AN=5008;NS=2504;DP=17328;EAS_AF=0.244;AMR_AF=0.268;AFR_AF=0.8306;EUR_AF=0.3181;SAS_AF=0.2106;AA=-|||;VT=SNP
8	1286880	rs17669920	A	G	100	PASS	AC=2068;AF=0.412939;AN=5008;NS=2504;DP=22331;EAS_AF=0.244;AMR_AF=0.2695;AFR_AF=0.8306;EUR_AF=0.3201;SAS_AF=0.2198;AA=-|||;VT=SNP
8	1286920	rs13256102	G	A	100	PASS	AC=3923;AF=0.783347;AN=5008;NS=2504;DP=20463;EAS_AF=0.5784;AMR_AF=0.8271;AFR_AF=0.9539;EUR_AF=0.7664;SAS_AF=0.7505;AA=-|||;VT=SNP
8	1286954	rs17748026	A	G	100	PASS	AC=2067;AF=0.41274;AN=5008;NS=2504;DP=18523;EAS_AF=0.244;AMR_AF=0.2695;AFR_AF=0.8306;EUR_AF=0.3201;SAS_AF=0.2188;AA=-|||;VT=SNP
8	1287621	rs58769367	C	A	100	PASS	AC=383;AF=0.0764776;AN=5008;NS=2504;DP=20149;EAS_AF=0.0546;AMR_AF=0.0908;AFR_AF=0.0204;EUR_AF=0.0775;SAS_AF=0.1636;AA=c|||;VT=SNP
8	1287645	rs13275903	T	C	100	PASS	AC=636;AF=0.126997;AN=5008;NS=2504;DP=20647;EAS_AF=0.1032;AMR_AF=0.1873;AFR_AF=0.0378;EUR_AF=0.1789;SAS_AF=0.1759;AA=t|||;VT=SNP
8	1287947	rs62486253	C	T	100	PASS	AC=2091;AF=0.417532;AN=5008;NS=2504;DP=18355;EAS_AF=0.2688;AMR_AF=0.2709;AFR_AF=0.8313;EUR_AF=0.3191;SAS_AF=0.2168;AA=N|||;VT=SNP
8	1287993	rs62486254	C	G	100	PASS	AC=2094;AF=0.418131;AN=5008;NS=2504;DP=17914;EAS_AF=0.2708;AMR_AF=0.2723;AFR_AF=0.8313;EUR_AF=0.3191;SAS_AF=0.2168;AA=N|||;VT=SNP
8	1288235	rs4876169	C	A	100	PASS	AC=2109;AF=0.421126;AN=5008;NS=2504;DP=18454;EAS_AF=0.2688;AMR_AF=0.2738;AFR_AF=0.8434;EUR_AF=0.3191;SAS_AF=0.2168;AA=N|||;VT=SNP
8	1288268	rs4876170	G	A	100	PASS	AC=2092;AF=0.417732;AN=5008;NS=2504;DP=17181;EAS_AF=0.2688;AMR_AF=0.2709;AFR_AF=0.8313;EUR_AF=0.3191;SAS_AF=0.2178;AA=N|||;VT=SNP
8	1288719	rs35088276	G	A	100	PASS	AC=644;AF=0.128594;AN=5008;NS=2504;DP=21378;EAS_AF=0.1012;AMR_AF=0.1873;AFR_AF=0.0454;EUR_AF=0.1789;SAS_AF=0.1759;AA=g|||;VT=SNP
8	1289675	rs17754562	G	T	100	PASS	AC=899;AF=0.179513;AN=5008;NS=2504;DP=19143;EAS_AF=0.2262;AMR_AF=0.3256;AFR_AF=0.0393;EUR_AF=0.1899;SAS_AF=0.2065;AA=G|||;VT=SNP
8	1289732	rs13253348	A	G	100	PASS	AC=1550;AF=0.309505;AN=5008;NS=2504;DP=19385;EAS_AF=0.3294;AMR_AF=0.5159;AFR_AF=0.0847;EUR_AF=0.3718;SAS_AF=0.3824;AA=A|||;VT=SNP
8	1289906	rs6558450	G	A	100	PASS	AC=1992;AF=0.397764;AN=5008;NS=2504;DP=17732;EAS_AF=0.2629;AMR_AF=0.2637;AFR_AF=0.7625;EUR_AF=0.3191;SAS_AF=0.2198;AA=A|||;VT=SNP
8	1290061	rs6558451	G	A	100	PASS	AC=2096;AF=0.41853;AN=5008;NS=2504;DP=21935;EAS_AF=0.2649;AMR_AF=0.2709;AFR_AF=0.8351;EUR_AF=0.3201;SAS_AF=0.2198;AA=A|||;VT=SNP
8	1290113	rs6558452	G	C	100	PASS	AC=1967;AF=0.392772;AN=5008;NS=2504;DP=21232;EAS_AF=0.2629;AMR_AF=0.2594;AFR_AF=0.7451;EUR_AF=0.3201;SAS_AF=0.2198;AA=G|||;VT=SNP
8	1290179	rs6558453	T	G	100	PASS	AC=1969;AF=0.393171;AN=5008;NS=2504;DP=19584;EAS_AF=0.2649;AMR_AF=0.2594;AFR_AF=0.7519;EUR_AF=0.3201;SAS_AF=0.2106;AA=T|||;VT=SNP
8	1290265	rs6558454	T	C	100	PASS	AC=2764;AF=0.551917;AN=5008;NS=2504;DP=15982;EAS_AF=0.3681;AMR_AF=0.4625;AFR_AF=0.8873;EUR_AF=0.501;SAS_AF=0.4039;AA=C|||;VT=SNP
8	1291215	rs17816702	G	C	100	PASS	AC=855;AF=0.170727;AN=5008;NS=2504;DP=19149;EAS_AF=0.3631;AMR_AF=0.1311;AFR_AF=0.0522;EUR_AF=0.1551;SAS_AF=0.1769;AA=g|||;VT=SNP
8	1291256	rs73670775	C	G	100	PASS	AC=489;AF=0.0976438;AN=5008;NS=2504;DP=20097;EAS_AF=0.0248;AMR_AF=0.0749;AFR_AF=0.115;EUR_AF=0.1153;SAS_AF=0.1472;AA=c|||;VT=SNP
8	1291584	rs7826993	T	A	100	PASS	AC=1016;AF=0.202875;AN=5008;NS=2504;DP=16661;EAS_AF=0.3065;AMR_AF=0.245;AFR_AF=0.0537;EUR_AF=0.172;SAS_AF=0.2996;AA=T|||;VT=SNP
8	1291669	rs79318425	C	G	100	PASS	AC=372;AF=0.0742812;AN=5008;NS=2504;DP=17441;EAS_AF=0.0942;AMR_AF=0.0663;AFR_AF=0.0098;EUR_AF=0.1312;SAS_AF=0.0879;AA=C|||;VT=SNP
8	1291838	rs7839281	G	T	100	PASS	AC=2521;AF=0.503395;AN=5008;NS=2504;DP=20181;EAS_AF=0.6419;AMR_AF=0.5519;AFR_AF=0.4244;EUR_AF=0.4533;SAS_AF=0.4847;AA=G|||;VT=SNP
8	1291845	rs10094960	G	A	100	PASS	AC=2074;AF=0.414137;AN=5008;NS=2504;DP=19688;EAS_AF=0.3472;AMR_AF=0.4755;AFR_AF=0.4334;EUR_AF=0.4394;SAS_AF=0.3875;AA=A|||;VT=SNP
8	1292166	rs73170477	C	T	100	PASS	AC=1303;AF=0.260184;AN=5008;NS=2504;DP=20303;EAS_AF=0.4187;AMR_AF=0.33;AFR_AF=0.0756;EUR_AF=0.2336;SAS_AF=0.3241;AA=T|||;VT=SNP
8	1292447	rs35864727	A	C	100	PASS	AC=608;AF=0.121406;AN=5008;NS=2504;DP=17120;EAS_AF=0.2937;AMR_AF=0.0591;AFR_AF=0.0151;EUR_AF=0.1004;SAS_AF=0.1534;AA=A|||;VT=SNP
8	1292488	rs5028021	G	T	100	PASS	AC=3849;AF=0.76857;AN=5008;NS=2504;DP=16429;EAS_AF=0.994;AMR_AF=0.8415;AFR_AF=0.4455;EUR_AF=0.84;SAS_AF=0.8476;AA=T|||;VT=SNP
8	1293061	rs10093402	A	C	100	PASS	AC=2247;AF=0.448682;AN=5008;NS=2504;DP=19250;EAS_AF=0.6141;AMR_AF=0.4524;AFR_AF=0.2436;EUR_AF=0.4742;SAS_AF=0.5266;AA=A|||;VT=SNP
8	1293631	rs6558455	C	G	100	PASS	AC=1042;AF=0.208067;AN=5008;NS=2504;DP=21750;EAS_AF=0.3333;AMR_AF=0.1052;AFR_AF=0.1853;EUR_AF=0.164;SAS_AF=0.228;AA=C|||;VT=SNP
8	1293789	rs6558456	G	A	100	PASS	AC=1967;AF=0.392772;AN=5008;NS=2504;DP=19174;EAS_AF=0.498;AMR_AF=0.4107;AFR_AF=0.2481;EUR_AF=0.4076;SAS_AF=0.4519;AA=G|||;VT=SNP
8	1293894	rs12678087	C	T	100	PASS	AC=710;AF=0.141773;AN=5008;NS=2504;DP=19901;EAS_AF=0.3323;AMR_AF=0.0677;AFR_AF=0.0151;EUR_AF=0.1173;SAS_AF=0.1943;AA=C|||;VT=SNP
8	1294073	rs10110073	G	A	100	PASS	AC=900;AF=0.179712;AN=5008;NS=2504;DP=21377;EAS_AF=0.1647;AMR_AF=0.3084;AFR_AF=0.0295;EUR_AF=0.2525;SAS_AF=0.2321;AA=G|||;VT=SNP
8	1294172	rs10110205	G	T	100	PASS	AC=968;AF=0.193291;AN=5008;NS=2504;DP=21314;EAS_AF=0.1667;AMR_AF=0.3112;AFR_AF=0.0711;EUR_AF=0.2624;SAS_AF=0.2311;AA=G|||;VT=SNP
8	1294269	rs10111133	C	A	100	PASS	AC=2053;AF=0.409944;AN=5008;NS=2504;DP=22285;EAS_AF=0.5;AMR_AF=0.4207;AFR_AF=0.2867;EUR_AF=0.4245;SAS_AF=0.4611;AA=A|||;VT=SNP
8	1294286	rs72507639	G	A	100	PASS	AC=725;AF=0.144768;AN=5008;NS=2504;DP=23310;EAS_AF=0.3304;AMR_AF=0.0677;AFR_AF=0.0287;EUR_AF=0.1163;SAS_AF=0.1943;AA=G|||;VT=SNP
8	1294902	rs7838343	A	C	100	PASS	AC=3449;AF=0.688698;AN=5008;NS=2504;DP=27343;EAS_AF=0.9187;AMR_AF=0.7334;AFR_AF=0.4077;EUR_AF=0.6769;SAS_AF=0.8119;AA=-|||;VT=SNP
8	1294913	rs7820569	C	T	100	PASS	AC=968;AF=0.193291;AN=5008;NS=2504;DP=27587;EAS_AF=0.3065;AMR_AF=0.2637;AFR_AF=0.0287;EUR_AF=0.1829;SAS_AF=0.2597;AA=-|||;VT=SNP
8	1294939	rs13258576	T	C	100	PASS	AC=432;AF=0.086262;AN=5008;NS=2504;DP=27174;EAS_AF=0.1111;AMR_AF=0.0519;AFR_AF=0.115;EUR_AF=0.0666;SAS_AF=0.0665;AA=-|||;VT=SNP
8	1295219	rs116357955	G	A	100	PASS	AC=433;AF=0.0864617;AN=5008;NS=2504;DP=27698;EAS_AF=0.1101;AMR_AF=0.0519;AFR_AF=0.1172;EUR_AF=0.0666;SAS_AF=0.0654;AA=-|||;VT=SNP
8	1295533	rs13252900	A	G	100	PASS	AC=989;AF=0.197484;AN=5008;NS=2504;DP=26467;EAS_AF=0.1677;AMR_AF=0.3127;AFR_AF=0.0749;EUR_AF=0.2664;SAS_AF=0.2413;AA=A|||;VT=SNP
8	1295583	rs143207889	T	G	100	PASS	AC=270;AF=0.0539137;AN=5008;NS=2504;DP=26489;EAS_AF=0.1071;AMR_AF=0.0418;AFR_AF=0.0023;EUR_AF=0.0656;SAS_AF=0.0654;AA=t|||;VT=SNP
8	1295603	rs13260120	A	G	100	PASS	AC=3579;AF=0.714657;AN=5008;NS=2504;DP=26714;EAS_AF=0.9187;AMR_AF=0.7406;AFR_AF=0.4977;EUR_AF=0.6819;SAS_AF=0.8129;AA=G|||;VT=SNP
8	1295882	rs10089744	G	A	100	PASS	AC=4070;AF=0.8127;AN=5008;NS=2504;DP=26765;EAS_AF=0.9236;AMR_AF=0.8012;AFR_AF=0.7481;EUR_AF=0.7038;SAS_AF=0.9059;AA=A|||;VT=SNP
8	1296623	rs73170481	C	G	100	PASS	AC=736;AF=0.146965;AN=5008;NS=2504;DP=26056;EAS_AF=0.3343;AMR_AF=0.0663;AFR_AF=0.0287;EUR_AF=0.1173;SAS_AF=0.2014;AA=C|||;VT=SNP
8	1296899	rs34461194	T	C	100	PASS	AC=921;AF=0.183906;AN=5008;NS=2504;DP=16328;EAS_AF=0.1587;AMR_AF=0.3184;AFR_AF=0.0439;EUR_AF=0.2763;SAS_AF=0.2086;AA=T|||;VT=SNP
8	1297039	rs13438956	G	A	100	PASS	AC=434;AF=0.0866613;AN=5008;NS=2504;DP=10518;EAS_AF=0.1111;AMR_AF=0.0519;AFR_AF=0.1036;EUR_AF=0.0706;SAS_AF=0.0798;AA=G|||;VT=SNP
8	1297156	rs1882801	T	C	100	PASS	AC=3146;AF=0.628195;AN=5008;NS=2504;DP=7610;EAS_AF=0.9167;AMR_AF=0.7061;AFR_AF=0.2738;EUR_AF=0.674;SAS_AF=0.7076;AA=C|||;VT=SNP
8	1297292	rs75281445	C	T	100	PASS	AC=439;AF=0.0876597;AN=5008;NS=2504;DP=9743;EAS_AF=0.1111;AMR_AF=0.0519;AFR_AF=0.1074;EUR_AF=0.0706;SAS_AF=0.0798;AA=C|||;VT=SNP
8	1297437	rs2012739	C	T	100	PASS	AC=2147;AF=0.428714;AN=5008;NS=2504;DP=7331;EAS_AF=0.7688;AMR_AF=0.4337;AFR_AF=0.2012;EUR_AF=0.3091;SAS_AF=0.5051;AA=T|||;VT=SNP
8	1298339	rs75750478	C	T	100	PASS	AC=449;AF=0.0896565;AN=5008;NS=2504;DP=10932;EAS_AF=0.1111;AMR_AF=0.0519;AFR_AF=0.115;EUR_AF=0.0706;SAS_AF=0.0798;AA=C|||;VT=SNP
8	1298350	rs73170483	C	T	100	PASS	AC=700;AF=0.139776;AN=5008;NS=2504;DP=10765;EAS_AF=0.3313;AMR_AF=0.0533;AFR_AF=0.0212;EUR_AF=0.1123;SAS_AF=0.1922;AA=C|||;VT=SNP
8	1299576	rs541554596	T	C	100	PASS	AC=2300;AF=0.459265;AN=5008;NS=2504;DP=8920;EAS_AF=0.6617;AMR_AF=0.5159;AFR_AF=0.2474;EUR_AF=0.4076;SAS_AF=0.5501;AA=-|||;VT=SNP
8	1300445	rs6991441	G	T	100	PASS	AC=760;AF=0.151757;AN=5008;NS=2504;DP=12588;EAS_AF=0.3532;AMR_AF=0.0692;AFR_AF=0.0197;EUR_AF=0.1272;SAS_AF=0.2065;AA=-|||;VT=SNP
8	1301014	rs7824134	C	T	100	PASS	AC=1962;AF=0.391773;AN=5008;NS=2504;DP=16558;EAS_AF=0.4891;AMR_AF=0.4121;AFR_AF=0.2345;EUR_AF=0.4175;SAS_AF=0.4632;AA=T|||;VT=SNP
8	1301110	rs7823212	G	T	100	PASS	AC=999;AF=0.199481;AN=5008;NS=2504;DP=19031;EAS_AF=0.2966;AMR_AF=0.1182;AFR_AF=0.1483;EUR_AF=0.1869;SAS_AF=0.2393;AA=G|||;VT=SNP
8	1301216	rs7823359	G	T	100	PASS	AC=615;AF=0.122804;AN=5008;NS=2504;DP=19886;EAS_AF=0.2877;AMR_AF=0.0533;AFR_AF=0.0129;EUR_AF=0.1093;SAS_AF=0.1646;AA=G|||;VT=SNP
8	1301438	rs7828342	C	T	100	PASS	AC=977;AF=0.195088;AN=5008;NS=2504;DP=21016;EAS_AF=0.3115;AMR_AF=0.2666;AFR_AF=0.0227;EUR_AF=0.1779;SAS_AF=0.2751;AA=C|||;VT=SNP
8	1301574	rs7017736	A	G	100	PASS	AC=2159;AF=0.43111;AN=5008;NS=2504;DP=21442;EAS_AF=0.5595;AMR_AF=0.4625;AFR_AF=0.2943;EUR_AF=0.4254;SAS_AF=0.4673;AA=a|||;VT=SNP
8	1301757	rs7018080	A	C	100	PASS	AC=3050;AF=0.609026;AN=5008;NS=2504;DP=18496;EAS_AF=0.8095;AMR_AF=0.6801;AFR_AF=0.3147;EUR_AF=0.6103;SAS_AF=0.7485;AA=C|||;VT=SNP
8	1301903	rs75171385	T	A	100	PASS	AC=416;AF=0.0830671;AN=5008;NS=2504;DP=17053;EAS_AF=0.1101;AMR_AF=0.0519;AFR_AF=0.0983;EUR_AF=0.0716;SAS_AF=0.0685;AA=T|||;VT=SNP
8	1302174	rs73170485	T	C	100	PASS	AC=1017;AF=0.203075;AN=5008;NS=2504;DP=14719;EAS_AF=0.3214;AMR_AF=0.2723;AFR_AF=0.0234;EUR_AF=0.1948;SAS_AF=0.2832;AA=T|||;VT=SNP
8	1302323	rs13250464	C	T	100	PASS	AC=919;AF=0.183506;AN=5008;NS=2504;DP=18394;EAS_AF=0.1617;AMR_AF=0.3084;AFR_AF=0.034;EUR_AF=0.2614;SAS_AF=0.2393;AA=C|||;VT=SNP
8	1302350	rs13250486	C	A	100	PASS	AC=1964;AF=0.392173;AN=5008;NS=2504;DP=17935;EAS_AF=0.4901;AMR_AF=0.4035;AFR_AF=0.2398;EUR_AF=0.4155;SAS_AF=0.4652;AA=A|||;VT=SNP
8	1302748	rs111577604	T	C	100	PASS	AC=376;AF=0.0750799;AN=5008;NS=2504;DP=28062;EAS_AF=0.1905;AMR_AF=0.121;AFR_AF=0.0061;EUR_AF=0.0537;SAS_AF=0.0389;AA=T|||;VT=SNP
8	1303231	rs12550556	A	C	100	PASS	AC=2724;AF=0.54393;AN=5008;NS=2504;DP=29520;EAS_AF=0.8065;AMR_AF=0.6484;AFR_AF=0.1498;EUR_AF=0.5636;SAS_AF=0.7117;AA=A|||;VT=SNP
8	1303634	rs11777371	G	A	100	PASS	AC=2860;AF=0.571086;AN=5008;NS=2504;DP=18426;EAS_AF=0.5685;AMR_AF=0.5692;AFR_AF=0.6029;EUR_AF=0.5676;SAS_AF=0.5358;AA=G|||;VT=SNP
8	1303826	rs62487408	G	A	100	PASS	AC=1071;AF=0.213858;AN=5008;NS=2504;DP=16997;EAS_AF=0.0853;AMR_AF=0.1931;AFR_AF=0.4039;EUR_AF=0.1909;SAS_AF=0.1278;AA=G|||;VT=SNP
8	1303893	rs11784555	C	G	100	PASS	AC=936;AF=0.186901;AN=5008;NS=2504;DP=17720;EAS_AF=0.1657;AMR_AF=0.3098;AFR_AF=0.0348;EUR_AF=0.2674;SAS_AF=0.2444;AA=C|||;VT=SNP
8	1304034	rs73170486	A	G	100	PASS	AC=1034;AF=0.20647;AN=5008;NS=2504;DP=17542;EAS_AF=0.3552;AMR_AF=0.2695;AFR_AF=0.0219;EUR_AF=0.1839;SAS_AF=0.2812;AA=A|||;VT=SNP
8	1304128	rs4876218	G	A	100	PASS	AC=2146;AF=0.428514;AN=5008;NS=2504;DP=20813;EAS_AF=0.251;AMR_AF=0.5072;AFR_AF=0.5461;EUR_AF=0.4543;SAS_AF=0.3701;AA=G|||;VT=SNP
8	1304491	rs13253218	C	T	100	PASS	AC=3958;AF=0.790335;AN=5008;NS=2504;DP=21446;EAS_AF=0.9266;AMR_AF=0.853;AFR_AF=0.6104;EUR_AF=0.7783;SAS_AF=0.8609;AA=C|||;VT=SNP
8	1304575	rs13254541	A	G	100	PASS	AC=865;AF=0.172724;AN=5008;NS=2504;DP=20184;EAS_AF=0.1687;AMR_AF=0.3069;AFR_AF=0.0136;EUR_AF=0.2505;SAS_AF=0.2168;AA=A|||;VT=SNP
8	1304578	rs13262118	T	G	100	PASS	AC=1881;AF=0.375599;AN=5008;NS=2504;DP=19962;EAS_AF=0.254;AMR_AF=0.487;AFR_AF=0.3767;EUR_AF=0.4394;SAS_AF=0.3548;AA=T|||;VT=SNP
8	1304723	rs2272580	G	A	100	PASS	AC=1282;AF=0.25599;AN=5008;NS=2504;DP=16846;EAS_AF=0.3433;AMR_AF=0.2911;AFR_AF=0.1551;EUR_AF=0.2177;SAS_AF=0.317;AA=G|||;VT=SNP
8	1304733	rs1983529	C	T	100	PASS	AC=3939;AF=0.786542;AN=5008;NS=2504;DP=17287;EAS_AF=0.9246;AMR_AF=0.8458;AFR_AF=0.6112;EUR_AF=0.7714;SAS_AF=0.8548;AA=T|||;VT=SNP
8	1304830	rs1983530	G	C	100	PASS	AC=1935;AF=0.386382;AN=5008;NS=2504;DP=22901;EAS_AF=0.248;AMR_AF=0.4856;AFR_AF=0.4153;EUR_AF=0.4493;SAS_AF=0.3548;AA=g|||;VT=SNP
8	1304999	rs62487409	A	G	100	PASS	AC=527;AF=0.105232;AN=5008;NS=2504;DP=20317;EAS_AF=0.0724;AMR_AF=0.0807;AFR_AF=0.1815;EUR_AF=0.0775;SAS_AF=0.0818;AA=A|||;VT=SNP
8	1305163	rs73170488	C	T	100	PASS	AC=350;AF=0.0698882;AN=5008;NS=2504;DP=20934;EAS_AF=0.0724;AMR_AF=0.0994;AFR_AF=0.0068;EUR_AF=0.159;SAS_AF=0.0399;AA=C|||;VT=SNP
8	1305276	rs76691711	C	T	100	PASS	AC=541;AF=0.108027;AN=5008;NS=2504;DP=19861;EAS_AF=0.0972;AMR_AF=0.0764;AFR_AF=0.1868;EUR_AF=0.0616;SAS_AF=0.0828;AA=T|||;VT=SNP
8	1305319	rs75785605	G	A	100	PASS	AC=351;AF=0.0700879;AN=5008;NS=2504;DP=17929;EAS_AF=0.0873;AMR_AF=0.0447;AFR_AF=0.0855;EUR_AF=0.0517;SAS_AF=0.0685;AA=G|||;VT=SNP
8	1305450	rs59388145	G	A	100	PASS	AC=263;AF=0.052516;AN=5008;NS=2504;DP=16123;EAS_AF=0.0893;AMR_AF=0.0303;AFR_AF=0.0499;EUR_AF=0.0258;SAS_AF=0.0613;AA=G|||;VT=SNP
8	1305726	rs73545646	C	G	100	PASS	AC=590;AF=0.117812;AN=5008;NS=2504;DP=16758;EAS_AF=0.2222;AMR_AF=0.134;AFR_AF=0.1006;EUR_AF=0.0467;SAS_AF=0.0951;AA=C|||;VT=SNP
8	1306043	rs59266662	C	T	100	PASS	AC=375;AF=0.0748802;AN=5008;NS=2504;DP=16525;EAS_AF=0.1032;AMR_AF=0.0346;AFR_AF=0.0666;EUR_AF=0.0507;SAS_AF=0.1104;AA=C|||;VT=SNP
8	1306071	rs4454302	T	C	100	PASS	AC=3831;AF=0.764976;AN=5008;NS=2504;DP=17012;EAS_AF=0.9286;AMR_AF=0.6182;AFR_AF=0.8737;EUR_AF=0.5845;SAS_AF=0.7393;AA=C|||;VT=SNP
8	1306388	rs7814654	C	T	100	PASS	AC=575;AF=0.114816;AN=5008;NS=2504;DP=19053;EAS_AF=0.2312;AMR_AF=0.1383;AFR_AF=0.1233;EUR_AF=0.0527;SAS_AF=0.0307;AA=C|||;VT=SNP
8	1306436	rs6558457	G	A	100	PASS	AC=3803;AF=0.759385;AN=5008;NS=2504;DP=18917;EAS_AF=0.9246;AMR_AF=0.5951;AFR_AF=0.8752;EUR_AF=0.5815;SAS_AF=0.7321;AA=A|||;VT=SNP
8	1306451	rs10109943	C	T	100	PASS	AC=692;AF=0.138179;AN=5008;NS=2504;DP=19014;EAS_AF=0.3234;AMR_AF=0.1167;AFR_AF=0.0182;EUR_AF=0.1004;SAS_AF=0.1636;AA=C|||;VT=SNP
8	1306464	rs17063858	G	A	100	PASS	AC=446;AF=0.0890575;AN=5008;NS=2504;DP=18957;EAS_AF=0.0129;AMR_AF=0.0418;AFR_AF=0.1823;EUR_AF=0.0636;SAS_AF=0.1012;AA=G|||;VT=SNP
8	1306659	rs55785714	G	A	100	PASS	AC=412;AF=0.0822684;AN=5008;NS=2504;DP=18876;EAS_AF=0.0149;AMR_AF=0.0403;AFR_AF=0.1558;EUR_AF=0.0646;SAS_AF=0.1002;AA=G|||;VT=SNP
8	1306700	rs7010837	T	C	100	PASS	AC=3854;AF=0.769569;AN=5008;NS=2504;DP=19558;EAS_AF=0.9246;AMR_AF=0.5965;AFR_AF=0.8971;EUR_AF=0.5835;SAS_AF=0.7515;AA=C|||;VT=SNP
8	1306777	rs62487410	G	A	100	PASS	AC=706;AF=0.140974;AN=5008;NS=2504;DP=20177;EAS_AF=0.3284;AMR_AF=0.1182;AFR_AF=0.0182;EUR_AF=0.0994;SAS_AF=0.1728;AA=G|||;VT=SNP
8	1306866	rs7836588	A	C	100	PASS	AC=1565;AF=0.3125;AN=5008;NS=2504;DP=19266;EAS_AF=0.251;AMR_AF=0.2997;AFR_AF=0.3714;EUR_AF=0.2992;SAS_AF=0.319;AA=A|||;VT=SNP
8	1306920	rs56960430	A	C	100	PASS	AC=577;AF=0.115216;AN=5008;NS=2504;DP=18515;EAS_AF=0.2312;AMR_AF=0.1383;AFR_AF=0.1218;EUR_AF=0.0537;SAS_AF=0.0337;AA=A|||;VT=SNP
8	1307300	rs62487411	C	G	100	PASS	AC=685;AF=0.136781;AN=5008;NS=2504;DP=16774;EAS_AF=0.3343;AMR_AF=0.0749;AFR_AF=0.0189;EUR_AF=0.1004;SAS_AF=0.1738;AA=C|||;VT=SNP
8	1307488	rs79436736	A	G	100	PASS	AC=611;AF=0.122005;AN=5008;NS=2504;DP=18783;EAS_AF=0.2331;AMR_AF=0.1369;AFR_AF=0.1346;EUR_AF=0.0527;SAS_AF=0.0511;AA=A|||;VT=SNP
8	1307897	rs28490910	G	A	100	PASS	AC=404;AF=0.0806709;AN=5008;NS=2504;DP=17999;EAS_AF=0.0129;AMR_AF=0.0403;AFR_AF=0.1558;EUR_AF=0.0636;SAS_AF=0.0951;AA=G|||;VT=SNP
8	1307975	rs62487412	G	C	100	PASS	AC=690;AF=0.13778;AN=5008;NS=2504;DP=19112;EAS_AF=0.3383;AMR_AF=0.0778;AFR_AF=0.0182;EUR_AF=0.0984;SAS_AF=0.1759;AA=c|||;VT=SNP
8	1308026	rs12541553	C	A	100	PASS	AC=3289;AF=0.656749;AN=5008;NS=2504;DP=16945;EAS_AF=0.9117;AMR_AF=0.5476;AFR_AF=0.6286;EUR_AF=0.5209;SAS_AF=0.6493;AA=A|||;VT=SNP
8	1308041	rs62487413	C	T	100	PASS	AC=679;AF=0.135583;AN=5008;NS=2504;DP=16008;EAS_AF=0.3333;AMR_AF=0.0735;AFR_AF=0.0182;EUR_AF=0.0974;SAS_AF=0.1738;AA=C|||;VT=SNP
8	1309126	rs17063860	A	G	100	PASS	AC=561;AF=0.112021;AN=5008;NS=2504;DP=20902;EAS_AF=0.2401;AMR_AF=0.1282;AFR_AF=0.0779;EUR_AF=0.0736;SAS_AF=0.0542;AA=A|||;VT=SNP
8	1310614	rs7833517	T	C	100	PASS	AC=3870;AF=0.772764;AN=5008;NS=2504;DP=17343;EAS_AF=0.9325;AMR_AF=0.7032;AFR_AF=0.8343;EUR_AF=0.5815;SAS_AF=0.771;AA=C|||;VT=SNP
8	1310638	rs7845478	G	A	100	PASS	AC=3855;AF=0.769768;AN=5008;NS=2504;DP=17363;EAS_AF=0.9286;AMR_AF=0.7032;AFR_AF=0.8336;EUR_AF=0.5805;SAS_AF=0.7618;AA=g|||;VT=SNP
8	1311175	rs28559595	C	T	100	PASS	AC=502;AF=0.10024;AN=5008;NS=2504;DP=15621;EAS_AF=0.0139;AMR_AF=0.0533;AFR_AF=0.2186;EUR_AF=0.0646;SAS_AF=0.0992;AA=C|||;VT=SNP
8	1311486	rs78866869	C	G	100	PASS	AC=456;AF=0.0910543;AN=5008;NS=2504;DP=14401;EAS_AF=0.1706;AMR_AF=0.1153;AFR_AF=0.0121;EUR_AF=0.0427;SAS_AF=0.1483;AA=C|||;VT=SNP
8	1311525	rs73670787	G	A	100	PASS	AC=384;AF=0.0766773;AN=5008;NS=2504;DP=13667;EAS_AF=0.0129;AMR_AF=0.0375;AFR_AF=0.177;EUR_AF=0.0348;SAS_AF=0.0777;AA=-|||;VT=SNP
8	1311604	rs7834734	A	G	100	PASS	AC=3927;AF=0.784145;AN=5008;NS=2504;DP=15827;EAS_AF=0.9425;AMR_AF=0.7435;AFR_AF=0.792;EUR_AF=0.6392;SAS_AF=0.7883;AA=G|||;VT=SNP
8	1311796	rs59169379	C	G	100	PASS	AC=468;AF=0.0934505;AN=5008;NS=2504;DP=18664;EAS_AF=0.2758;AMR_AF=0.1196;AFR_AF=0.0091;EUR_AF=0.0527;SAS_AF=0.0429;AA=C|||;VT=SNP
8	1312469	rs6989471	G	A	100	PASS	AC=2271;AF=0.453474;AN=5008;NS=2504;DP=14750;EAS_AF=0.7589;AMR_AF=0.3948;AFR_AF=0.4281;EUR_AF=0.2376;SAS_AF=0.4366;AA=A|||;VT=SNP
8	1312727	rs76205249	G	A	100	PASS	AC=566;AF=0.113019;AN=5008;NS=2504;DP=11345;EAS_AF=0.2272;AMR_AF=0.1412;AFR_AF=0.0061;EUR_AF=0.0577;SAS_AF=0.1769;AA=A|||;VT=SNP
8	1312878	rs117509880	G	C	100	PASS	AC=83;AF=0.0165735;AN=5008;NS=2504;DP=15225;EAS_AF=0.005;AMR_AF=0.013;AFR_AF=0.0015;EUR_AF=0.0358;SAS_AF=0.0317;AA=G|||;VT=SNP
8	1314155	rs77375713	C	G	100	PASS	AC=522;AF=0.104233;AN=5008;NS=2504;DP=17628;EAS_AF=0.2232;AMR_AF=0.1196;AFR_AF=0.0045;EUR_AF=0.0258;SAS_AF=0.1861;AA=C|||;VT=SNP
8	1315188	rs74584879	C	T	100	PASS	AC=470;AF=0.0938498;AN=5008;NS=2504;DP=19319;EAS_AF=0.2014;AMR_AF=0.1182;AFR_AF=0.0045;EUR_AF=0.0258;SAS_AF=0.1564;AA=c|||;VT=SNP
8	1315886	rs10503165	T	G	100	PASS	AC=677;AF=0.135184;AN=5008;NS=2504;DP=23646;EAS_AF=0.2321;AMR_AF=0.1383;AFR_AF=0.062;EUR_AF=0.0755;SAS_AF=0.1933;AA=T|||;VT=SNP
8	1316133	rs2142138	T	C	100	PASS	AC=3873;AF=0.773363;AN=5008;NS=2504;DP=20789;EAS_AF=0.9147;AMR_AF=0.6657;AFR_AF=0.8684;EUR_AF=0.5865;SAS_AF=0.7679;AA=C|||;VT=SNP
8	1316583	rs10095676	A	C	100	PASS	AC=2155;AF=0.430312;AN=5008;NS=2504;DP=20809;EAS_AF=0.4226;AMR_AF=0.3761;AFR_AF=0.4342;EUR_AF=0.4125;SAS_AF=0.4898;AA=A|||;VT=SNP
8	1316676	rs3793406	C	G	100	PASS	AC=1963;AF=0.391973;AN=5008;NS=2504;DP=20621;EAS_AF=0.4286;AMR_AF=0.3473;AFR_AF=0.3185;EUR_AF=0.3907;SAS_AF=0.4867;AA=C|||;VT=SNP
8	1316970	rs3793407	C	G	100	PASS	AC=645;AF=0.128794;AN=5008;NS=2504;DP=18104;EAS_AF=0.2302;AMR_AF=0.1369;AFR_AF=0.0643;EUR_AF=0.0746;SAS_AF=0.1616;AA=C|||;VT=SNP
8	1317603	rs7846026	C	A	100	PASS	AC=3769;AF=0.752596;AN=5008;NS=2504;DP=19825;EAS_AF=0.9147;AMR_AF=0.6311;AFR_AF=0.8472;EUR_AF=0.5527;SAS_AF=0.7495;AA=A|||;VT=SNP
8	1318174	rs6558459	A	G	100	PASS	AC=2838;AF=0.566693;AN=5008;NS=2504;DP=18306;EAS_AF=0.7173;AMR_AF=0.4798;AFR_AF=0.5378;EUR_AF=0.4851;SAS_AF=0.5961;AA=A|||;VT=SNP
8	1318219	rs6558460	A	G	100	PASS	AC=3670;AF=0.732827;AN=5008;NS=2504;DP=19742;EAS_AF=0.9147;AMR_AF=0.6225;AFR_AF=0.7753;EUR_AF=0.5477;SAS_AF=0.7566;AA=G|||;VT=SNP
8	1318303	rs4976886	G	C	100	PASS	AC=743;AF=0.148363;AN=5008;NS=2504;DP=21096;EAS_AF=0.2778;AMR_AF=0.1354;AFR_AF=0.1278;EUR_AF=0.0964;SAS_AF=0.1053;AA=G|||;VT=SNP
8	1318693	rs12114124	C	T	100	PASS	AC=1491;AF=0.297724;AN=5008;NS=2504;DP=21275;EAS_AF=0.4792;AMR_AF=0.2752;AFR_AF=0.2829;EUR_AF=0.172;SAS_AF=0.2761;AA=T|||;VT=SNP
8	1318794	rs79202196	G	A	100	PASS	AC=481;AF=0.0960463;AN=5008;NS=2504;DP=19176;EAS_AF=0.2034;AMR_AF=0.1225;AFR_AF=0.0076;EUR_AF=0.0268;SAS_AF=0.1575;AA=G|||;VT=SNP
8	1318804	rs10092136	C	A	100	PASS	AC=2108;AF=0.420927;AN=5008;NS=2504;DP=18892;EAS_AF=0.4286;AMR_AF=0.3343;AFR_AF=0.4531;EUR_AF=0.3708;SAS_AF=0.4826;AA=C|||;VT=SNP
8	1319295	rs10107282	A	T	100	PASS	AC=2158;AF=0.430911;AN=5008;NS=2504;DP=22892;EAS_AF=0.4325;AMR_AF=0.3401;AFR_AF=0.4478;EUR_AF=0.4076;SAS_AF=0.4949;AA=A|||;VT=SNP
8	1319653	rs12545340	A	G	100	PASS	AC=3522;AF=0.703275;AN=5008;NS=2504;DP=20195;EAS_AF=0.9077;AMR_AF=0.6326;AFR_AF=0.652;EUR_AF=0.5646;SAS_AF=0.7546;AA=a|||;VT=SNP
8	1319707	rs72621158	C	G	100	PASS	AC=806;AF=0.160942;AN=5008;NS=2504;DP=20997;EAS_AF=0.2778;AMR_AF=0.1427;AFR_AF=0.1725;EUR_AF=0.1054;SAS_AF=0.0951;AA=C|||;VT=SNP
8	1319724	rs10283337	A	G	100	PASS	AC=1941;AF=0.38758;AN=5008;NS=2504;DP=21622;EAS_AF=0.4335;AMR_AF=0.3415;AFR_AF=0.2995;EUR_AF=0.3917;SAS_AF=0.4877;AA=A|||;VT=SNP
8	1319959	rs11783074	G	A	100	PASS	AC=1063;AF=0.21226;AN=5008;NS=2504;DP=17803;EAS_AF=0.0853;AMR_AF=0.268;AFR_AF=0.2118;EUR_AF=0.3042;SAS_AF=0.2096;AA=G|||;VT=SNP
8	1320832	rs66897162	A	G	100	PASS	AC=1059;AF=0.211462;AN=5008;NS=2504;DP=20568;EAS_AF=0.0863;AMR_AF=0.2695;AFR_AF=0.2035;EUR_AF=0.3072;SAS_AF=0.2117;AA=A|||;VT=SNP
8	1320946	rs13249719	A	G	100	PASS	AC=3954;AF=0.789537;AN=5008;NS=2504;DP=21703;EAS_AF=0.7312;AMR_AF=0.755;AFR_AF=0.8018;EUR_AF=0.7624;SAS_AF=0.8855;AA=A|||;VT=SNP
8	1320990	rs73170496	G	A	100	PASS	AC=1851;AF=0.369609;AN=5008;NS=2504;DP=20933;EAS_AF=0.3026;AMR_AF=0.4063;AFR_AF=0.3971;EUR_AF=0.3678;SAS_AF=0.3773;AA=A|||;VT=SNP
8	1321514	rs6996211	T	G	100	PASS	AC=4118;AF=0.822284;AN=5008;NS=2504;DP=7565;EAS_AF=0.8016;AMR_AF=0.8084;AFR_AF=0.8245;EUR_AF=0.7833;SAS_AF=0.8906;AA=T|||;VT=SNP
8	1321524	rs117408777	C	T	100	PASS	AC=334;AF=0.0666933;AN=5008;NS=2504;DP=7989;EAS_AF=0.1587;AMR_AF=0.0418;AFR_AF=0.0061;EUR_AF=0.0268;SAS_AF=0.1125;AA=C|||;VT=SNP
8	1321532	rs36018196	T	A	100	PASS	AC=1299;AF=0.259385;AN=5008;NS=2504;DP=8231;EAS_AF=0.0675;AMR_AF=0.3963;AFR_AF=0.3207;EUR_AF=0.3121;SAS_AF=0.2229;AA=T|||;VT=SNP
8	1321641	rs6992449	A	G	100	PASS	AC=4111;AF=0.820887;AN=5008;NS=2504;DP=12493;EAS_AF=0.747;AMR_AF=0.8184;AFR_AF=0.8676;EUR_AF=0.7744;SAS_AF=0.8834;AA=G|||;VT=SNP
8	1321642	rs6996519	T	C	100	PASS	AC=3673;AF=0.733427;AN=5008;NS=2504;DP=12628;EAS_AF=0.7391;AMR_AF=0.7896;AFR_AF=0.5809;EUR_AF=0.7694;SAS_AF=0.8569;AA=T|||;VT=SNP
8	1321705	rs114402235	A	G	100	PASS	AC=701;AF=0.139976;AN=5008;NS=2504;DP=15650;EAS_AF=0.2748;AMR_AF=0.1081;AFR_AF=0.1263;EUR_AF=0.0368;SAS_AF=0.1483;AA=A|||;VT=SNP
8	1321706	rs77861747	C	T	100	PASS	AC=701;AF=0.139976;AN=5008;NS=2504;DP=15765;EAS_AF=0.2748;AMR_AF=0.1081;AFR_AF=0.1263;EUR_AF=0.0368;SAS_AF=0.1483;AA=c|||;VT=SNP
8	1322300	rs9772053	A	G	100	PASS	AC=2540;AF=0.507188;AN=5008;NS=2504;DP=20299;EAS_AF=0.5526;AMR_AF=0.4063;AFR_AF=0.6626;EUR_AF=0.339;SAS_AF=0.4949;AA=A|||;VT=SNP
8	1323151	rs34778497	C	A	100	PASS	AC=2195;AF=0.438299;AN=5008;NS=2504;DP=21073;EAS_AF=0.5774;AMR_AF=0.4107;AFR_AF=0.3585;EUR_AF=0.3608;SAS_AF=0.502;AA=C|||;VT=SNP
8	1324757	rs6988026	G	A	100	PASS	AC=1550;AF=0.309505;AN=5008;NS=2504;DP=16937;EAS_AF=0.3363;AMR_AF=0.2277;AFR_AF=0.3608;EUR_AF=0.2903;SAS_AF=0.2904;AA=G|||;VT=SNP
8	1324764	rs760182	A	G	100	PASS	AC=2044;AF=0.408147;AN=5008;NS=2504;DP=16562;EAS_AF=0.4673;AMR_AF=0.4683;AFR_AF=0.3495;EUR_AF=0.3419;SAS_AF=0.4519;AA=G|||;VT=SNP
8	1324825	rs760183	C	G	100	PASS	AC=2882;AF=0.575479;AN=5008;NS=2504;DP=15520;EAS_AF=0.5268;AMR_AF=0.6066;AFR_AF=0.6747;EUR_AF=0.4592;SAS_AF=0.589;AA=G|||;VT=SNP
8	1324934	rs113294974	A	G	100	PASS	AC=833;AF=0.166334;AN=5008;NS=2504;DP=15566;EAS_AF=0.2867;AMR_AF=0.1657;AFR_AF=0.112;EUR_AF=0.0427;SAS_AF=0.2434;AA=G|||;VT=SNP
8	1325021	rs72507641	C	T	100	PASS	AC=709;AF=0.141573;AN=5008;NS=2504;DP=19999;EAS_AF=0.2073;AMR_AF=0.1239;AFR_AF=0.1157;EUR_AF=0.0388;SAS_AF=0.227;AA=C|||;VT=SNP
8	1325428	rs74304033	C	T	100	PASS	AC=565;AF=0.112819;AN=5008;NS=2504;DP=16329;EAS_AF=0.1806;AMR_AF=0.1715;AFR_AF=0.0212;EUR_AF=0.0378;SAS_AF=0.2025;AA=T|||;VT=SNP
8	1325439	rs113399026	A	G	100	PASS	AC=513;AF=0.102436;AN=5008;NS=2504;DP=16172;EAS_AF=0.1865;AMR_AF=0.1628;AFR_AF=0.0038;EUR_AF=0.0358;SAS_AF=0.1748;AA=A|||;VT=SNP
8	1325448	rs113187202	C	A	100	PASS	AC=523;AF=0.104433;AN=5008;NS=2504;DP=16753;EAS_AF=0.2143;AMR_AF=0.1643;AFR_AF=0.003;EUR_AF=0.0338;SAS_AF=0.1585;AA=C|||;VT=SNP
8	1325705	rs4543569	G	A	100	PASS	AC=1012;AF=0.202077;AN=5008;NS=2504;DP=14807;EAS_AF=0.0367;AMR_AF=0.2392;AFR_AF=0.1619;EUR_AF=0.3082;SAS_AF=0.2914;AA=g|||;VT=SNP
8	1325740	rs10046785	A	G	100	PASS	AC=659;AF=0.131589;AN=5008;NS=2504;DP=15964;EAS_AF=0.2361;AMR_AF=0.1383;AFR_AF=0.0938;EUR_AF=0.0417;SAS_AF=0.1626;AA=A|||;VT=SNP
8	1325999	rs10046685	G	A	100	PASS	AC=804;AF=0.160543;AN=5008;NS=2504;DP=15987;EAS_AF=0.2649;AMR_AF=0.1873;AFR_AF=0.1188;EUR_AF=0.0427;SAS_AF=0.2117;AA=G|||;VT=SNP
8	1326355	rs10085923	A	G	100	PASS	AC=830;AF=0.165735;AN=5008;NS=2504;DP=22147;EAS_AF=0.2659;AMR_AF=0.1916;AFR_AF=0.1354;EUR_AF=0.0427;SAS_AF=0.2117;AA=G|||;VT=SNP
8	1326364	rs10085926	A	G	100	PASS	AC=830;AF=0.165735;AN=5008;NS=2504;DP=21790;EAS_AF=0.2659;AMR_AF=0.1916;AFR_AF=0.1354;EUR_AF=0.0427;SAS_AF=0.2117;AA=A|||;VT=SNP
8	1326444	rs10099662	C	G	100	PASS	AC=723;AF=0.144369;AN=5008;NS=2504;DP=21564;EAS_AF=0.255;AMR_AF=0.1801;AFR_AF=0.0938;EUR_AF=0.0417;SAS_AF=0.1789;AA=C|||;VT=SNP
8	1326668	rs56255661	C	G	100	PASS	AC=804;AF=0.160543;AN=5008;NS=2504;DP=22477;EAS_AF=0.2589;AMR_AF=0.1873;AFR_AF=0.1248;EUR_AF=0.0417;SAS_AF=0.2106;AA=C|||;VT=SNP
8	1326698	rs60036958	C	T	100	PASS	AC=814;AF=0.16254;AN=5008;NS=2504;DP=21303;EAS_AF=0.2659;AMR_AF=0.1873;AFR_AF=0.1248;EUR_AF=0.0427;SAS_AF=0.2127;AA=C|||;VT=SNP
8	1326738	rs57219458	C	T	100	PASS	AC=814;AF=0.16254;AN=5008;NS=2504;DP=23212;EAS_AF=0.2659;AMR_AF=0.1873;AFR_AF=0.1248;EUR_AF=0.0427;SAS_AF=0.2127;AA=C|||;VT=SNP
8	1326916	rs6558462	A	C	100	PASS	AC=2643;AF=0.527756;AN=5008;NS=2504;DP=24411;EAS_AF=0.5675;AMR_AF=0.4914;AFR_AF=0.7012;EUR_AF=0.3718;SAS_AF=0.4387;AA=C|||;VT=SNP
8	1327546	rs10103800	C	T	100	PASS	AC=882;AF=0.176118;AN=5008;NS=2504;DP=18125;EAS_AF=0.251;AMR_AF=0.1859;AFR_AF=0.1982;EUR_AF=0.0596;SAS_AF=0.182;AA=C|||;VT=SNP
8	1327618	rs10096116	T	C	100	PASS	AC=1096;AF=0.21885;AN=5008;NS=2504;DP=17643;EAS_AF=0.2639;AMR_AF=0.219;AFR_AF=0.3064;EUR_AF=0.0567;SAS_AF=0.2209;AA=C|||;VT=SNP
8	1327650	rs10106738	C	T	100	PASS	AC=1334;AF=0.266374;AN=5008;NS=2504;DP=18304;EAS_AF=0.2629;AMR_AF=0.2205;AFR_AF=0.4856;EUR_AF=0.0636;SAS_AF=0.2147;AA=T|||;VT=SNP
8	1327652	rs73170500	C	T	100	PASS	AC=367;AF=0.0732827;AN=5008;NS=2504;DP=18334;EAS_AF=0.1905;AMR_AF=0.0476;AFR_AF=0.0061;EUR_AF=0.0825;SAS_AF=0.0521;AA=C|||;VT=SNP
8	1327755	rs10096219	T	C	100	PASS	AC=910;AF=0.181709;AN=5008;NS=2504;DP=17505;EAS_AF=0.2629;AMR_AF=0.1988;AFR_AF=0.1921;EUR_AF=0.0447;SAS_AF=0.2127;AA=T|||;VT=SNP
8	1327840	rs7386449	A	G	100	PASS	AC=2659;AF=0.53095;AN=5008;NS=2504;DP=15009;EAS_AF=0.5585;AMR_AF=0.4856;AFR_AF=0.7322;EUR_AF=0.3668;SAS_AF=0.4315;AA=G|||;VT=SNP
8	1327904	rs10107059	C	T	100	PASS	AC=798;AF=0.159345;AN=5008;NS=2504;DP=14742;EAS_AF=0.2629;AMR_AF=0.1859;AFR_AF=0.1165;EUR_AF=0.0427;SAS_AF=0.2117;AA=T|||;VT=SNP
8	1328129	rs73170501	C	T	100	PASS	AC=800;AF=0.159744;AN=5008;NS=2504;DP=12477;EAS_AF=0.2867;AMR_AF=0.1931;AFR_AF=0.0325;EUR_AF=0.2137;SAS_AF=0.1217;AA=c|||;VT=SNP
8	1328239	rs10107409	C	T	100	PASS	AC=575;AF=0.114816;AN=5008;NS=2504;DP=13512;EAS_AF=0.2292;AMR_AF=0.1729;AFR_AF=0.0068;EUR_AF=0.0417;SAS_AF=0.1769;AA=C|||;VT=SNP
8	1328355	rs10093938	A	T	100	PASS	AC=873;AF=0.174321;AN=5008;NS=2504;DP=17437;EAS_AF=0.2421;AMR_AF=0.196;AFR_AF=0.1831;EUR_AF=0.0447;SAS_AF=0.2106;AA=T|||;VT=SNP
8	1328516	rs10094186	A	C	100	PASS	AC=2413;AF=0.481829;AN=5008;NS=2504;DP=16636;EAS_AF=0.6567;AMR_AF=0.4265;AFR_AF=0.5439;EUR_AF=0.2962;SAS_AF=0.4479;AA=C|||;VT=SNP
8	1328742	rs10109850	G	A	100	PASS	AC=795;AF=0.158746;AN=5008;NS=2504;DP=17322;EAS_AF=0.2401;AMR_AF=0.1873;AFR_AF=0.1316;EUR_AF=0.0427;SAS_AF=0.2106;AA=A|||;VT=SNP
8	1329489	rs2063974	C	T	100	PASS	AC=1041;AF=0.207867;AN=5008;NS=2504;DP=18655;EAS_AF=0.2381;AMR_AF=0.2032;AFR_AF=0.295;EUR_AF=0.0616;SAS_AF=0.2127;AA=T|||;VT=SNP
8	1329505	rs10110777	G	A	100	PASS	AC=821;AF=0.163938;AN=5008;NS=2504;DP=18931;EAS_AF=0.2272;AMR_AF=0.1873;AFR_AF=0.174;EUR_AF=0.0567;SAS_AF=0.1789;AA=A|||;VT=SNP
8	1329767	rs10113713	G	A	100	PASS	AC=1071;AF=0.213858;AN=5008;NS=2504;DP=17423;EAS_AF=0.2381;AMR_AF=0.2061;AFR_AF=0.3162;EUR_AF=0.0616;SAS_AF=0.2127;AA=G|||;VT=SNP
8	1329894	rs10086811	C	T	100	PASS	AC=904;AF=0.180511;AN=5008;NS=2504;DP=17971;EAS_AF=0.2272;AMR_AF=0.1974;AFR_AF=0.23;EUR_AF=0.0586;SAS_AF=0.1789;AA=C|||;VT=SNP
8	1329902	rs12546124	C	T	100	PASS	AC=1007;AF=0.201078;AN=5008;NS=2504;DP=17597;EAS_AF=0.2946;AMR_AF=0.2075;AFR_AF=0.177;EUR_AF=0.2117;SAS_AF=0.1217;AA=C|||;VT=SNP
8	1329924	rs10086819	C	T	100	PASS	AC=905;AF=0.180711;AN=5008;NS=2504;DP=16532;EAS_AF=0.2282;AMR_AF=0.1974;AFR_AF=0.23;EUR_AF=0.0586;SAS_AF=0.1789;AA=C|||;VT=SNP
8	1330228	rs10086356	G	A	100	PASS	AC=911;AF=0.181909;AN=5008;NS=2504;DP=16968;EAS_AF=0.2282;AMR_AF=0.1974;AFR_AF=0.2352;EUR_AF=0.0586;SAS_AF=0.1779;AA=A|||;VT=SNP
8	1330296	rs10101850	A	C	100	PASS	AC=913;AF=0.182308;AN=5008;NS=2504;DP=18213;EAS_AF=0.2292;AMR_AF=0.1974;AFR_AF=0.236;EUR_AF=0.0586;SAS_AF=0.1779;AA=A|||;VT=SNP
8	1330474	rs10086604	G	A	100	PASS	AC=905;AF=0.180711;AN=5008;NS=2504;DP=19072;EAS_AF=0.2282;AMR_AF=0.1974;AFR_AF=0.236;EUR_AF=0.0517;SAS_AF=0.1779;AA=G|||;VT=SNP
8	1330589	rs10087579	C	G	100	PASS	AC=933;AF=0.186302;AN=5008;NS=2504;DP=19069;EAS_AF=0.2272;AMR_AF=0.1988;AFR_AF=0.2542;EUR_AF=0.0586;SAS_AF=0.1748;AA=C|||;VT=SNP
8	1330949	rs7388258	A	C	100	PASS	AC=942;AF=0.188099;AN=5008;NS=2504;DP=17853;EAS_AF=0.2966;AMR_AF=0.2061;AFR_AF=0.1241;EUR_AF=0.2127;SAS_AF=0.1247;AA=A|||;VT=SNP
8	1330958	rs2404293	A	C	100	PASS	AC=924;AF=0.184505;AN=5008;NS=2504;DP=18134;EAS_AF=0.2282;AMR_AF=0.2032;AFR_AF=0.2436;EUR_AF=0.0586;SAS_AF=0.1759;AA=A|||;VT=SNP
8	1331202	rs7386843	G	A	100	PASS	AC=927;AF=0.185104;AN=5008;NS=2504;DP=17667;EAS_AF=0.2946;AMR_AF=0.1988;AFR_AF=0.1225;EUR_AF=0.2068;SAS_AF=0.1247;AA=G|||;VT=SNP
8	1331290	rs7386859	G	A	100	PASS	AC=1497;AF=0.298922;AN=5008;NS=2504;DP=17795;EAS_AF=0.5218;AMR_AF=0.3732;AFR_AF=0.1286;EUR_AF=0.2485;SAS_AF=0.2986;AA=G|||;VT=SNP
8	1331632	rs2063975	A	G	100	PASS	AC=3686;AF=0.736022;AN=5008;NS=2504;DP=19503;EAS_AF=0.9474;AMR_AF=0.7061;AFR_AF=0.6997;EUR_AF=0.6352;SAS_AF=0.6922;AA=G|||;VT=SNP
8	1331675	rs10866923	C	G	100	PASS	AC=2675;AF=0.534145;AN=5008;NS=2504;DP=18480;EAS_AF=0.7083;AMR_AF=0.5014;AFR_AF=0.4312;EUR_AF=0.5716;SAS_AF=0.4785;AA=G|||;VT=SNP
8	1332057	rs28454041	C	T	100	PASS	AC=570;AF=0.113818;AN=5008;NS=2504;DP=18086;EAS_AF=0.2282;AMR_AF=0.1744;AFR_AF=0.0061;EUR_AF=0.0417;SAS_AF=0.1728;AA=C|||;VT=SNP
8	1332188	rs12679871	C	G	100	PASS	AC=2697;AF=0.538538;AN=5008;NS=2504;DP=18602;EAS_AF=0.7083;AMR_AF=0.5;AFR_AF=0.4228;EUR_AF=0.5746;SAS_AF=0.5102;AA=G|||;VT=SNP
8	1332297	rs12682470	T	C	100	PASS	AC=2758;AF=0.550719;AN=5008;NS=2504;DP=18796;EAS_AF=0.7192;AMR_AF=0.5014;AFR_AF=0.4561;EUR_AF=0.5765;SAS_AF=0.5133;AA=C|||;VT=SNP
8	1332444	rs12682491	T	C	100	PASS	AC=2758;AF=0.550719;AN=5008;NS=2504;DP=16656;EAS_AF=0.7192;AMR_AF=0.5014;AFR_AF=0.4561;EUR_AF=0.5765;SAS_AF=0.5133;AA=C|||;VT=SNP
8	1332454	rs112615893	C	T	100	PASS	AC=879;AF=0.175519;AN=5008;NS=2504;DP=16712;EAS_AF=0.0486;AMR_AF=0.2248;AFR_AF=0.0772;EUR_AF=0.2873;SAS_AF=0.2894;AA=C|||;VT=SNP
8	1334242	rs1882798	T	C	100	PASS	AC=3472;AF=0.693291;AN=5008;NS=2504;DP=17862;EAS_AF=0.9425;AMR_AF=0.7017;AFR_AF=0.5613;EUR_AF=0.6213;SAS_AF=0.683;AA=C|||;VT=SNP
8	1334496	rs1882799	A	G	100	PASS	AC=2735;AF=0.546126;AN=5008;NS=2504;DP=16267;EAS_AF=0.7044;AMR_AF=0.5014;AFR_AF=0.4576;EUR_AF=0.5746;SAS_AF=0.5051;AA=A|||;VT=SNP
8	1334620	rs4458906	C	T	100	PASS	AC=590;AF=0.117812;AN=5008;NS=2504;DP=17091;EAS_AF=0.2381;AMR_AF=0.1744;AFR_AF=0.0121;EUR_AF=0.0417;SAS_AF=0.1748;AA=C|||;VT=SNP
8	1334712	rs34245549	G	T	100	PASS	AC=1126;AF=0.22484;AN=5008;NS=2504;DP=15405;EAS_AF=0.2897;AMR_AF=0.2478;AFR_AF=0.1241;EUR_AF=0.2903;SAS_AF=0.2106;AA=G|||;VT=SNP
8	1334923	rs6996323	A	G	100	PASS	AC=2729;AF=0.544928;AN=5008;NS=2504;DP=16572;EAS_AF=0.7004;AMR_AF=0.5014;AFR_AF=0.4561;EUR_AF=0.5755;SAS_AF=0.5041;AA=G|||;VT=SNP
8	1334953	rs6996337	A	G	100	PASS	AC=2735;AF=0.546126;AN=5008;NS=2504;DP=17045;EAS_AF=0.7044;AMR_AF=0.5014;AFR_AF=0.4569;EUR_AF=0.5755;SAS_AF=0.5051;AA=G|||;VT=SNP
8	1335224	rs12680701	A	C	100	PASS	AC=1140;AF=0.227636;AN=5008;NS=2504;DP=16700;EAS_AF=0.2986;AMR_AF=0.2493;AFR_AF=0.1263;EUR_AF=0.2913;SAS_AF=0.2106;AA=A|||;VT=SNP
8	1335226	rs6558463	T	A	100	PASS	AC=2725;AF=0.544129;AN=5008;NS=2504;DP=16746;EAS_AF=0.7044;AMR_AF=0.5014;AFR_AF=0.4493;EUR_AF=0.5746;SAS_AF=0.5061;AA=T|||;VT=SNP
8	1336238	rs11997070	T	G	100	PASS	AC=962;AF=0.192093;AN=5008;NS=2504;DP=18915;EAS_AF=0.0565;AMR_AF=0.2233;AFR_AF=0.1241;EUR_AF=0.2922;SAS_AF=0.2986;AA=T|||;VT=SNP
8	1337345	rs4976882	C	T	100	PASS	AC=407;AF=0.08127;AN=5008;NS=2504;DP=20448;EAS_AF=0.0982;AMR_AF=0.1369;AFR_AF=0.0076;EUR_AF=0.1272;SAS_AF=0.0767;AA=C|||;VT=SNP
8	1337395	rs13277339	T	G	100	PASS	AC=2784;AF=0.555911;AN=5008;NS=2504;DP=18451;EAS_AF=0.7044;AMR_AF=0.5101;AFR_AF=0.4924;EUR_AF=0.5795;SAS_AF=0.4969;AA=G|||;VT=SNP
8	1337414	rs13277350	T	G	100	PASS	AC=2791;AF=0.557308;AN=5008;NS=2504;DP=17385;EAS_AF=0.7044;AMR_AF=0.5101;AFR_AF=0.4977;EUR_AF=0.5795;SAS_AF=0.4969;AA=g|||;VT=SNP
8	1337849	rs13276952	C	A	100	PASS	AC=1233;AF=0.246206;AN=5008;NS=2504;DP=17488;EAS_AF=0.3403;AMR_AF=0.2536;AFR_AF=0.1346;EUR_AF=0.2952;SAS_AF=0.2444;AA=C|||;VT=SNP
8	1337936	rs13275126	G	C	100	PASS	AC=1134;AF=0.226438;AN=5008;NS=2504;DP=15778;EAS_AF=0.2996;AMR_AF=0.2493;AFR_AF=0.1188;EUR_AF=0.2952;SAS_AF=0.2096;AA=G|||;VT=SNP
8	1338642	rs873854	A	G	100	PASS	AC=3470;AF=0.692891;AN=5008;NS=2504;DP=17913;EAS_AF=0.6121;AMR_AF=0.7493;AFR_AF=0.6831;EUR_AF=0.7247;SAS_AF=0.7168;AA=A|||;VT=SNP
8	1338752	rs17754782	C	T	100	PASS	AC=672;AF=0.134185;AN=5008;NS=2504;DP=16029;EAS_AF=0.2401;AMR_AF=0.183;AFR_AF=0.0628;EUR_AF=0.0398;SAS_AF=0.184;AA=C|||;VT=SNP
8	1339104	rs757887	T	C	100	PASS	AC=3369;AF=0.672724;AN=5008;NS=2504;DP=18121;EAS_AF=0.5982;AMR_AF=0.7363;AFR_AF=0.6286;EUR_AF=0.7207;SAS_AF=0.7147;AA=C|||;VT=SNP
8	1339130	rs757888	A	G	100	PASS	AC=3804;AF=0.759585;AN=5008;NS=2504;DP=17863;EAS_AF=0.6419;AMR_AF=0.7666;AFR_AF=0.8654;EUR_AF=0.7366;SAS_AF=0.7566;AA=g|||;VT=SNP
8	1339155	rs9969552	C	T	100	PASS	AC=3364;AF=0.671725;AN=5008;NS=2504;DP=17997;EAS_AF=0.5982;AMR_AF=0.7435;AFR_AF=0.6157;EUR_AF=0.7227;SAS_AF=0.7198;AA=c|||;VT=SNP
8	1339354	rs34861804	A	G	100	PASS	AC=3562;AF=0.711262;AN=5008;NS=2504;DP=20233;EAS_AF=0.6429;AMR_AF=0.7622;AFR_AF=0.6868;EUR_AF=0.7366;SAS_AF=0.7526;AA=a|||;VT=SNP
8	1339489	rs11136387	C	G	100	PASS	AC=3448;AF=0.688498;AN=5008;NS=2504;DP=19074;EAS_AF=0.5982;AMR_AF=0.7464;AFR_AF=0.6815;EUR_AF=0.7227;SAS_AF=0.7147;AA=C|||;VT=SNP
8	1339565	rs35089538	C	T	100	PASS	AC=46;AF=0.0091853;AN=5008;NS=2504;DP=18453;EAS_AF=0.002;AMR_AF=0.0173;AFR_AF=0;EUR_AF=0.0258;SAS_AF=0.0061;AA=C|||;VT=SNP
8	1339570	rs10866924	T	C	100	PASS	AC=3452;AF=0.689297;AN=5008;NS=2504;DP=18431;EAS_AF=0.5972;AMR_AF=0.7493;AFR_AF=0.6823;EUR_AF=0.7217;SAS_AF=0.7178;AA=C|||;VT=SNP
8	1339682	rs10866925	G	A	100	PASS	AC=3443;AF=0.6875;AN=5008;NS=2504;DP=18875;EAS_AF=0.5972;AMR_AF=0.745;AFR_AF=0.6747;EUR_AF=0.7217;SAS_AF=0.7219;AA=G|||;VT=SNP
8	1339696	rs11136389	A	T	100	PASS	AC=1532;AF=0.305911;AN=5008;NS=2504;DP=18738;EAS_AF=0.0595;AMR_AF=0.3055;AFR_AF=0.4183;EUR_AF=0.3857;SAS_AF=0.3262;AA=A|||;VT=SNP
8	1339731	rs11136390	A	G	100	PASS	AC=2114;AF=0.422125;AN=5008;NS=2504;DP=18758;EAS_AF=0.3006;AMR_AF=0.4741;AFR_AF=0.4168;EUR_AF=0.4254;SAS_AF=0.5143;AA=A|||;VT=SNP
8	1339829	rs12677155	G	A	100	PASS	AC=1132;AF=0.226038;AN=5008;NS=2504;DP=18706;EAS_AF=0.2966;AMR_AF=0.2478;AFR_AF=0.1256;EUR_AF=0.2942;SAS_AF=0.2035;AA=G|||;VT=SNP
8	1339928	rs10866926	T	A	100	PASS	AC=3487;AF=0.696286;AN=5008;NS=2504;DP=20663;EAS_AF=0.6419;AMR_AF=0.7478;AFR_AF=0.6536;EUR_AF=0.7227;SAS_AF=0.7464;AA=A|||;VT=SNP
8	1340335	rs17827850	C	T	100	PASS	AC=610;AF=0.121805;AN=5008;NS=2504;DP=19713;EAS_AF=0.244;AMR_AF=0.1758;AFR_AF=0.0129;EUR_AF=0.0527;SAS_AF=0.1759;AA=C|||;VT=SNP
8	1340428	rs6558464	T	C	100	PASS	AC=1796;AF=0.358626;AN=5008;NS=2504;DP=16972;EAS_AF=0.3998;AMR_AF=0.2637;AFR_AF=0.5129;EUR_AF=0.2883;SAS_AF=0.2474;AA=T|||;VT=SNP
8	1340507	rs7017774	C	T	100	PASS	AC=2548;AF=0.508786;AN=5008;NS=2504;DP=17067;EAS_AF=0.6538;AMR_AF=0.4539;AFR_AF=0.4962;EUR_AF=0.504;SAS_AF=0.4202;AA=C|||;VT=SNP
8	1340524	rs7017920	C	T	100	PASS	AC=1373;AF=0.274161;AN=5008;NS=2504;DP=17441;EAS_AF=0.3571;AMR_AF=0.2334;AFR_AF=0.2632;EUR_AF=0.2773;SAS_AF=0.229;AA=C|||;VT=SNP
8	1340616	rs7017965	C	G	100	PASS	AC=1585;AF=0.316494;AN=5008;NS=2504;DP=18912;EAS_AF=0.3581;AMR_AF=0.2435;AFR_AF=0.4153;EUR_AF=0.2803;SAS_AF=0.229;AA=C|||;VT=SNP
8	1340620	rs7018084	C	G	100	PASS	AC=1563;AF=0.312101;AN=5008;NS=2504;DP=18915;EAS_AF=0.3581;AMR_AF=0.2435;AFR_AF=0.3986;EUR_AF=0.2803;SAS_AF=0.229;AA=C|||;VT=SNP
8	1340636	rs12681979	C	T	100	PASS	AC=1131;AF=0.225839;AN=5008;NS=2504;DP=19647;EAS_AF=0.3581;AMR_AF=0.2205;AFR_AF=0.0991;EUR_AF=0.2674;SAS_AF=0.2219;AA=C|||;VT=SNP
8	1340940	rs13271896	C	G	100	PASS	AC=1431;AF=0.285743;AN=5008;NS=2504;DP=17269;EAS_AF=0.3601;AMR_AF=0.2305;AFR_AF=0.3154;EUR_AF=0.2724;SAS_AF=0.2219;AA=C|||;VT=SNP
8	1340947	rs57315763	C	T	100	PASS	AC=1431;AF=0.285743;AN=5008;NS=2504;DP=17539;EAS_AF=0.3601;AMR_AF=0.2305;AFR_AF=0.3154;EUR_AF=0.2724;SAS_AF=0.2219;AA=C|||;VT=SNP
8	1356113	rs10088569	T	G	100	PASS	AC=905;AF=0.180711;AN=5008;NS=2504;DP=13750;EAS_AF=0.3413;AMR_AF=0.1974;AFR_AF=0.1377;EUR_AF=0.0437;SAS_AF=0.2025;AA=G|||;VT=SNP
8	1356333	rs740237	C	T	100	PASS	AC=1353;AF=0.270168;AN=5008;NS=2504;DP=16441;EAS_AF=0.3542;AMR_AF=0.2248;AFR_AF=0.2821;EUR_AF=0.2634;SAS_AF=0.2065;AA=C|||;VT=SNP
8	1356420	rs740238	G	T	100	PASS	AC=2199;AF=0.439097;AN=5008;NS=2504;DP=16878;EAS_AF=0.6438;AMR_AF=0.4251;AFR_AF=0.407;EUR_AF=0.3052;SAS_AF=0.4192;AA=T|||;VT=SNP
8	1357331	rs112669595	C	G	100	PASS	AC=1333;AF=0.266174;AN=5008;NS=2504;DP=14519;EAS_AF=0.3601;AMR_AF=0.2233;AFR_AF=0.2579;EUR_AF=0.2614;SAS_AF=0.2157;AA=C|||;VT=SNP
8	1357420	rs72507644	C	T	100	PASS	AC=114;AF=0.0227636;AN=5008;NS=2504;DP=16893;EAS_AF=0.0437;AMR_AF=0.0173;AFR_AF=0.0053;EUR_AF=0.0189;SAS_AF=0.0327;AA=T|||;VT=SNP
8	1357451	rs11992621	A	G	100	PASS	AC=3605;AF=0.719848;AN=5008;NS=2504;DP=16446;EAS_AF=0.9464;AMR_AF=0.6599;AFR_AF=0.7912;EUR_AF=0.5338;SAS_AF=0.6237;AA=a|||;VT=SNP
8	1357493	rs28416466	C	T	100	PASS	AC=1220;AF=0.24361;AN=5008;NS=2504;DP=17750;EAS_AF=0.3601;AMR_AF=0.219;AFR_AF=0.1762;EUR_AF=0.2594;SAS_AF=0.2157;AA=C|||;VT=SNP
8	1357550	rs28624447	T	C	100	PASS	AC=1588;AF=0.317093;AN=5008;NS=2504;DP=19665;EAS_AF=0.4028;AMR_AF=0.2334;AFR_AF=0.3873;EUR_AF=0.2634;SAS_AF=0.2485;AA=C|||;VT=SNP
8	1357687	rs7015368	G	C	100	PASS	AC=912;AF=0.182109;AN=5008;NS=2504;DP=19571;EAS_AF=0.0486;AMR_AF=0.2305;AFR_AF=0.0393;EUR_AF=0.3241;SAS_AF=0.3323;AA=G|||;VT=SNP
8	1357721	rs13262573	G	C	100	PASS	AC=1426;AF=0.284744;AN=5008;NS=2504;DP=19505;EAS_AF=0.3601;AMR_AF=0.2262;AFR_AF=0.326;EUR_AF=0.2624;SAS_AF=0.2157;AA=G|||;VT=SNP
8	1357874	rs13273639	T	C	100	PASS	AC=2294;AF=0.458067;AN=5008;NS=2504;DP=16910;EAS_AF=0.6518;AMR_AF=0.4236;AFR_AF=0.4652;EUR_AF=0.3042;SAS_AF=0.4315;AA=C|||;VT=SNP
8	1357879	rs13265013	C	G	100	PASS	AC=2296;AF=0.458466;AN=5008;NS=2504;DP=16208;EAS_AF=0.6518;AMR_AF=0.4236;AFR_AF=0.466;EUR_AF=0.3052;SAS_AF=0.4315;AA=G|||;VT=SNP
8	1358024	rs77574358	G	A	100	PASS	AC=603;AF=0.120407;AN=5008;NS=2504;DP=16691;EAS_AF=0.249;AMR_AF=0.1729;AFR_AF=0.0098;EUR_AF=0.0398;SAS_AF=0.183;AA=G|||;VT=SNP
8	1358549	rs7814205	G	C	100	PASS	AC=1565;AF=0.3125;AN=5008;NS=2504;DP=19654;EAS_AF=0.4028;AMR_AF=0.2277;AFR_AF=0.3661;EUR_AF=0.2724;SAS_AF=0.2485;AA=C|||;VT=SNP
8	1358791	rs1019022	G	A	100	PASS	AC=1474;AF=0.294329;AN=5008;NS=2504;DP=17208;EAS_AF=0.3601;AMR_AF=0.2291;AFR_AF=0.3623;EUR_AF=0.2604;SAS_AF=0.2157;AA=G|||;VT=SNP
8	1358862	rs74388125	T	C	100	PASS	AC=607;AF=0.121206;AN=5008;NS=2504;DP=15465;EAS_AF=0.253;AMR_AF=0.1729;AFR_AF=0.0098;EUR_AF=0.0398;SAS_AF=0.183;AA=T|||;VT=SNP
8	1359035	rs1019023	G	T	100	PASS	AC=1456;AF=0.290735;AN=5008;NS=2504;DP=14202;EAS_AF=0.3591;AMR_AF=0.2262;AFR_AF=0.3487;EUR_AF=0.2604;SAS_AF=0.2188;AA=G|||;VT=SNP
8	1359107	rs2404294	T	C	100	PASS	AC=1471;AF=0.29373;AN=5008;NS=2504;DP=18301;EAS_AF=0.3591;AMR_AF=0.2291;AFR_AF=0.3608;EUR_AF=0.2604;SAS_AF=0.2157;AA=T|||;VT=SNP
8	1359156	rs17680989	C	T	100	PASS	AC=756;AF=0.150958;AN=5008;NS=2504;DP=16952;EAS_AF=0.3026;AMR_AF=0.1671;AFR_AF=0.0696;EUR_AF=0.1392;SAS_AF=0.1053;AA=C|||;VT=SNP
8	1359258	rs75796962	G	A	100	PASS	AC=737;AF=0.147165;AN=5008;NS=2504;DP=16239;EAS_AF=0.253;AMR_AF=0.1902;AFR_AF=0.0976;EUR_AF=0.0417;SAS_AF=0.183;AA=G|||;VT=SNP
8	1359428	rs12678158	C	A	100	PASS	AC=1522;AF=0.303914;AN=5008;NS=2504;DP=19290;EAS_AF=0.4018;AMR_AF=0.219;AFR_AF=0.3661;EUR_AF=0.2584;SAS_AF=0.226;AA=A|||;VT=SNP
8	1359626	rs10086365	C	T	100	PASS	AC=602;AF=0.120208;AN=5008;NS=2504;DP=16584;EAS_AF=0.253;AMR_AF=0.1729;AFR_AF=0.0061;EUR_AF=0.0398;SAS_AF=0.183;AA=C|||;VT=SNP
8	1359793	rs36084381	T	C	100	PASS	AC=1583;AF=0.316094;AN=5008;NS=2504;DP=18196;EAS_AF=0.4018;AMR_AF=0.2334;AFR_AF=0.3843;EUR_AF=0.2634;SAS_AF=0.2485;AA=C|||;VT=SNP
8	1359835	rs35993316	A	G	100	PASS	AC=1493;AF=0.298123;AN=5008;NS=2504;DP=19629;EAS_AF=0.3591;AMR_AF=0.2291;AFR_AF=0.3767;EUR_AF=0.2614;SAS_AF=0.2157;AA=A|||;VT=SNP
8	1359930	rs4140953	T	C	100	PASS	AC=603;AF=0.120407;AN=5008;NS=2504;DP=12841;EAS_AF=0.254;AMR_AF=0.1729;AFR_AF=0.0061;EUR_AF=0.0398;SAS_AF=0.183;AA=T|||;VT=SNP
8	1360068	rs6558466	G	T	100	PASS	AC=1492;AF=0.297923;AN=5008;NS=2504;DP=17433;EAS_AF=0.3591;AMR_AF=0.2291;AFR_AF=0.3759;EUR_AF=0.2614;SAS_AF=0.2157;AA=G|||;VT=SNP
8	1360107	rs79462487	C	T	100	PASS	AC=79;AF=0.0157748;AN=5008;NS=2504;DP=18172;EAS_AF=0.0565;AMR_AF=0.0216;AFR_AF=0;EUR_AF=0.006;SAS_AF=0.001;AA=C|||;VT=SNP
8	1360113	rs7828600	G	A	100	PASS	AC=1452;AF=0.289936;AN=5008;NS=2504;DP=18420;EAS_AF=0.3571;AMR_AF=0.2277;AFR_AF=0.3487;EUR_AF=0.2614;SAS_AF=0.2147;AA=G|||;VT=SNP
8	1360130	rs10086137	G	A	100	PASS	AC=739;AF=0.147564;AN=5008;NS=2504;DP=18713;EAS_AF=0.254;AMR_AF=0.1902;AFR_AF=0.0983;EUR_AF=0.0417;SAS_AF=0.183;AA=g|||;VT=SNP
8	1360199	rs74517751	G	T	100	PASS	AC=245;AF=0.0489217;AN=5008;NS=2504;DP=19286;EAS_AF=0.002;AMR_AF=0.0793;AFR_AF=0.0363;EUR_AF=0.1113;SAS_AF=0.0286;AA=G|||;VT=SNP
8	1360422	rs6558467	G	C	100	PASS	AC=3699;AF=0.738618;AN=5008;NS=2504;DP=18205;EAS_AF=0.9425;AMR_AF=0.7032;AFR_AF=0.7912;EUR_AF=0.5924;SAS_AF=0.6329;AA=C|||;VT=SNP
8	1360451	rs6558468	T	G	100	PASS	AC=2386;AF=0.476438;AN=5008;NS=2504;DP=18483;EAS_AF=0.6558;AMR_AF=0.4294;AFR_AF=0.528;EUR_AF=0.3052;SAS_AF=0.4315;AA=G|||;VT=SNP
8	1360480	rs6558469	C	G	100	PASS	AC=1445;AF=0.288538;AN=5008;NS=2504;DP=19080;EAS_AF=0.3611;AMR_AF=0.2277;AFR_AF=0.3396;EUR_AF=0.2614;SAS_AF=0.2157;AA=C|||;VT=SNP
8	1360633	rs6985688	A	C	100	PASS	AC=1565;AF=0.3125;AN=5008;NS=2504;DP=23048;EAS_AF=0.3621;AMR_AF=0.2378;AFR_AF=0.4213;EUR_AF=0.2654;SAS_AF=0.2157;AA=A|||;VT=SNP
8	1360711	rs28660164	G	A	100	PASS	AC=603;AF=0.120407;AN=5008;NS=2504;DP=20244;EAS_AF=0.254;AMR_AF=0.1729;AFR_AF=0.0061;EUR_AF=0.0398;SAS_AF=0.183;AA=G|||;VT=SNP
8	1361015	rs78160993	C	G	100	PASS	AC=80;AF=0.0159744;AN=5008;NS=2504;DP=22346;EAS_AF=0.0575;AMR_AF=0.0216;AFR_AF=0;EUR_AF=0.006;SAS_AF=0.001;AA=C|||;VT=SNP
8	1361325	rs79981314	G	T	100	PASS	AC=756;AF=0.150958;AN=5008;NS=2504;DP=18419;EAS_AF=0.2817;AMR_AF=0.2089;AFR_AF=0.0106;EUR_AF=0.1998;SAS_AF=0.1145;AA=G|||;VT=SNP
8	1361827	rs12681959	A	G	100	PASS	AC=1597;AF=0.31889;AN=5008;NS=2504;DP=20382;EAS_AF=0.3611;AMR_AF=0.2378;AFR_AF=0.4478;EUR_AF=0.2634;SAS_AF=0.2157;AA=A|||;VT=SNP
8	1361912	rs10093886	G	A	100	PASS	AC=2268;AF=0.452875;AN=5008;NS=2504;DP=19292;EAS_AF=0.6141;AMR_AF=0.4236;AFR_AF=0.4917;EUR_AF=0.3131;SAS_AF=0.3988;AA=G|||;VT=SNP
8	1361947	rs10093901	G	C	100	PASS	AC=2268;AF=0.452875;AN=5008;NS=2504;DP=19359;EAS_AF=0.6141;AMR_AF=0.4236;AFR_AF=0.4924;EUR_AF=0.3131;SAS_AF=0.3978;AA=C|||;VT=SNP
8	1362269	rs10109491	A	T	100	PASS	AC=2269;AF=0.453075;AN=5008;NS=2504;DP=20748;EAS_AF=0.6151;AMR_AF=0.4236;AFR_AF=0.4917;EUR_AF=0.3141;SAS_AF=0.3978;AA=T|||;VT=SNP
8	1362355	rs28670470	G	A	100	PASS	AC=727;AF=0.145168;AN=5008;NS=2504;DP=19121;EAS_AF=0.254;AMR_AF=0.1873;AFR_AF=0.0825;EUR_AF=0.0517;SAS_AF=0.184;AA=A|||;VT=SNP
8	1362377	rs28380584	T	C	100	PASS	AC=617;AF=0.123203;AN=5008;NS=2504;DP=19445;EAS_AF=0.255;AMR_AF=0.1787;AFR_AF=0.0061;EUR_AF=0.0497;SAS_AF=0.182;AA=T|||;VT=SNP
8	1362496	rs10112735	T	G	100	PASS	AC=2246;AF=0.448482;AN=5008;NS=2504;DP=18345;EAS_AF=0.6131;AMR_AF=0.4092;AFR_AF=0.4864;EUR_AF=0.3111;SAS_AF=0.3967;AA=G|||;VT=SNP
8	1362713	rs10094948	T	G	100	PASS	AC=2251;AF=0.449481;AN=5008;NS=2504;DP=16119;EAS_AF=0.6131;AMR_AF=0.4092;AFR_AF=0.4909;EUR_AF=0.3101;SAS_AF=0.3967;AA=G|||;VT=SNP
8	1363468	rs2404297	A	G	100	PASS	AC=2786;AF=0.55631;AN=5008;NS=2504;DP=19197;EAS_AF=0.7639;AMR_AF=0.5187;AFR_AF=0.6747;EUR_AF=0.3231;SAS_AF=0.4489;AA=G|||;VT=SNP
8	1363663	rs7812917	G	C	100	PASS	AC=1223;AF=0.244209;AN=5008;NS=2504;DP=18342;EAS_AF=0.13;AMR_AF=0.2464;AFR_AF=0.1982;EUR_AF=0.3022;SAS_AF=0.363;AA=G|||;VT=SNP
8	1363967	rs1019024	T	C	100	PASS	AC=1183;AF=0.236222;AN=5008;NS=2504;DP=19417;EAS_AF=0.3681;AMR_AF=0.219;AFR_AF=0.1309;EUR_AF=0.2684;SAS_AF=0.2219;AA=T|||;VT=SNP
8	1364315	rs4876027	T	C	100	PASS	AC=835;AF=0.166733;AN=5008;NS=2504;DP=17847;EAS_AF=0.3869;AMR_AF=0.2493;AFR_AF=0.0098;EUR_AF=0.0656;SAS_AF=0.1973;AA=T|||;VT=SNP
8	1364530	rs10110363	C	G	100	PASS	AC=768;AF=0.153355;AN=5008;NS=2504;DP=18058;EAS_AF=0.3482;AMR_AF=0.2392;AFR_AF=0.0061;EUR_AF=0.0547;SAS_AF=0.1922;AA=C|||;VT=SNP
8	1364802	rs4347017	A	G	100	PASS	AC=3431;AF=0.685104;AN=5008;NS=2504;DP=17316;EAS_AF=0.8353;AMR_AF=0.7089;AFR_AF=0.5862;EUR_AF=0.6223;SAS_AF=0.7117;AA=G|||;VT=SNP
8	1364855	rs4976884	A	T	100	PASS	AC=1050;AF=0.209665;AN=5008;NS=2504;DP=15852;EAS_AF=0.1141;AMR_AF=0.2349;AFR_AF=0.1331;EUR_AF=0.3002;SAS_AF=0.3006;AA=A|||;VT=SNP
8	1364941	rs4976885	G	A	100	PASS	AC=981;AF=0.195887;AN=5008;NS=2504;DP=13105;EAS_AF=0.0446;AMR_AF=0.2392;AFR_AF=0.1407;EUR_AF=0.2942;SAS_AF=0.2945;AA=G|||;VT=SNP
8	1364970	rs113237425	T	A	100	PASS	AC=322;AF=0.0642971;AN=5008;NS=2504;DP=11373;EAS_AF=0.1161;AMR_AF=0.072;AFR_AF=0.0061;EUR_AF=0.0755;SAS_AF=0.0726;AA=G|||;VT=SNP
8	1365488	rs1558025	C	T	100	PASS	AC=807;AF=0.161142;AN=5008;NS=2504;DP=12491;EAS_AF=0.3373;AMR_AF=0.2493;AFR_AF=0.0121;EUR_AF=0.0825;SAS_AF=0.1994;AA=C|||;VT=SNP
8	1365687	rs11785793	T	A	100	PASS	AC=919;AF=0.183506;AN=5008;NS=2504;DP=17943;EAS_AF=0.1171;AMR_AF=0.2104;AFR_AF=0.1218;EUR_AF=0.2316;SAS_AF=0.2669;AA=T|||;VT=SNP
8	1366102	rs62484237	T	A	100	PASS	AC=918;AF=0.183307;AN=5008;NS=2504;DP=17122;EAS_AF=0.3562;AMR_AF=0.245;AFR_AF=0.062;EUR_AF=0.0905;SAS_AF=0.2209;AA=T|||;VT=SNP
8	1366406	rs12335192	A	C	100	PASS	AC=2222;AF=0.44369;AN=5008;NS=2504;DP=19153;EAS_AF=0.5308;AMR_AF=0.4496;AFR_AF=0.3933;EUR_AF=0.4046;SAS_AF=0.4581;AA=A|||;VT=SNP
8	1366526	rs6997056	G	A	100	PASS	AC=1464;AF=0.292332;AN=5008;NS=2504;DP=18424;EAS_AF=0.3621;AMR_AF=0.2507;AFR_AF=0.4175;EUR_AF=0.1402;SAS_AF=0.2372;AA=g|||;VT=SNP
8	1366535	rs28621014	A	G	100	PASS	AC=2187;AF=0.436701;AN=5008;NS=2504;DP=18260;EAS_AF=0.5268;AMR_AF=0.4438;AFR_AF=0.3782;EUR_AF=0.4016;SAS_AF=0.454;AA=A|||;VT=SNP
8	1366569	rs28742088	G	A	100	PASS	AC=2043;AF=0.407947;AN=5008;NS=2504;DP=17813;EAS_AF=0.5278;AMR_AF=0.4438;AFR_AF=0.2693;EUR_AF=0.3996;SAS_AF=0.455;AA=G|||;VT=SNP
8	1366756	rs28499013	C	G	100	PASS	AC=877;AF=0.17512;AN=5008;NS=2504;DP=18222;EAS_AF=0.1687;AMR_AF=0.2262;AFR_AF=0.1067;EUR_AF=0.1531;SAS_AF=0.2607;AA=C|||;VT=SNP
8	1366772	rs28706510	A	G	100	PASS	AC=3168;AF=0.632588;AN=5008;NS=2504;DP=18586;EAS_AF=0.8859;AMR_AF=0.6427;AFR_AF=0.5045;EUR_AF=0.497;SAS_AF=0.6769;AA=A|||;VT=SNP
8	1366903	rs13268000	A	G	100	PASS	AC=1907;AF=0.380791;AN=5008;NS=2504;DP=19128;EAS_AF=0.7093;AMR_AF=0.3833;AFR_AF=0.1346;EUR_AF=0.339;SAS_AF=0.4162;AA=A|||;VT=SNP
8	1366970	rs13266938	C	T	100	PASS	AC=1074;AF=0.214457;AN=5008;NS=2504;DP=17986;EAS_AF=0.3383;AMR_AF=0.1916;AFR_AF=0.1256;EUR_AF=0.2455;SAS_AF=0.1912;AA=C|||;VT=SNP
8	1366983	rs55649442	C	T	100	PASS	AC=787;AF=0.157149;AN=5008;NS=2504;DP=17320;EAS_AF=0.1121;AMR_AF=0.147;AFR_AF=0.0514;EUR_AF=0.2445;SAS_AF=0.2638;AA=C|||;VT=SNP
8	1367178	rs62484239	T	C	100	PASS	AC=806;AF=0.160942;AN=5008;NS=2504;DP=18295;EAS_AF=0.3462;AMR_AF=0.1916;AFR_AF=0.0098;EUR_AF=0.0944;SAS_AF=0.2209;AA=t|||;VT=SNP
8	1367688	rs4875848	G	A	100	PASS	AC=2817;AF=0.5625;AN=5008;NS=2504;DP=17226;EAS_AF=0.871;AMR_AF=0.6268;AFR_AF=0.2602;EUR_AF=0.5;SAS_AF=0.6718;AA=g|||;VT=SNP
8	1367774	rs4875849	T	C	100	PASS	AC=2808;AF=0.560703;AN=5008;NS=2504;DP=20579;EAS_AF=0.871;AMR_AF=0.6282;AFR_AF=0.2526;EUR_AF=0.5;SAS_AF=0.6718;AA=c|||;VT=SNP
8	1367822	rs4875850	C	T	100	PASS	AC=3235;AF=0.645966;AN=5008;NS=2504;DP=20870;EAS_AF=0.871;AMR_AF=0.6513;AFR_AF=0.562;EUR_AF=0.502;SAS_AF=0.6718;AA=c|||;VT=SNP
8	1367994	rs10086933	T	C	100	PASS	AC=3257;AF=0.650359;AN=5008;NS=2504;DP=18193;EAS_AF=0.8839;AMR_AF=0.6513;AFR_AF=0.562;EUR_AF=0.504;SAS_AF=0.6789;AA=t|||;VT=SNP
8	1368016	rs10111978	A	G	100	PASS	AC=3257;AF=0.650359;AN=5008;NS=2504;DP=18311;EAS_AF=0.8839;AMR_AF=0.6513;AFR_AF=0.562;EUR_AF=0.504;SAS_AF=0.6789;AA=g|||;VT=SNP
8	1368120	rs10087082	T	A	100	PASS	AC=3276;AF=0.654153;AN=5008;NS=2504;DP=22037;EAS_AF=0.8839;AMR_AF=0.6527;AFR_AF=0.5749;EUR_AF=0.505;SAS_AF=0.6789;AA=g|||;VT=SNP
8	1368167	rs12542928	G	C	100	PASS	AC=940;AF=0.1877;AN=5008;NS=2504;DP=21475;EAS_AF=0.3532;AMR_AF=0.1945;AFR_AF=0.1082;EUR_AF=0.0944;SAS_AF=0.2157;AA=g|||;VT=SNP
8	1369840	rs28434772	A	C	100	PASS	AC=804;AF=0.160543;AN=5008;NS=2504;DP=17566;EAS_AF=0.3462;AMR_AF=0.1931;AFR_AF=0.0083;EUR_AF=0.0934;SAS_AF=0.2209;AA=A|||;VT=SNP
8	1369843	rs73172514	T	G	100	PASS	AC=823;AF=0.164337;AN=5008;NS=2504;DP=17588;EAS_AF=0.1131;AMR_AF=0.1556;AFR_AF=0.0703;EUR_AF=0.2465;SAS_AF=0.2658;AA=G|||;VT=SNP
8	1370008	rs10095005	T	A	100	PASS	AC=834;AF=0.166534;AN=5008;NS=2504;DP=15050;EAS_AF=0.1667;AMR_AF=0.2219;AFR_AF=0.0681;EUR_AF=0.163;SAS_AF=0.2638;AA=T|||;VT=SNP
8	1370352	rs4876039	T	C	100	PASS	AC=874;AF=0.174521;AN=5008;NS=2504;DP=15908;EAS_AF=0.1806;AMR_AF=0.2378;AFR_AF=0.0696;EUR_AF=0.168;SAS_AF=0.272;AA=T|||;VT=SNP
8	1370441	rs4876041	T	C	100	PASS	AC=852;AF=0.170128;AN=5008;NS=2504;DP=17830;EAS_AF=0.1667;AMR_AF=0.2378;AFR_AF=0.0688;EUR_AF=0.167;SAS_AF=0.2658;AA=T|||;VT=SNP
8	1371311	rs62484241	A	T	100	PASS	AC=795;AF=0.158746;AN=5008;NS=2504;DP=18802;EAS_AF=0.3462;AMR_AF=0.1916;AFR_AF=0.0098;EUR_AF=0.0924;SAS_AF=0.2117;AA=A|||;VT=SNP
8	1371826	rs4876043	C	A	100	PASS	AC=795;AF=0.158746;AN=5008;NS=2504;DP=18617;EAS_AF=0.1131;AMR_AF=0.1499;AFR_AF=0.056;EUR_AF=0.2425;SAS_AF=0.2648;AA=C|||;VT=SNP
8	1372223	rs6983401	T	C	100	PASS	AC=1038;AF=0.207268;AN=5008;NS=2504;DP=19249;EAS_AF=0.128;AMR_AF=0.1628;AFR_AF=0.2088;EUR_AF=0.2515;SAS_AF=0.273;AA=T|||;VT=SNP
8	1372329	rs78947628	A	C	100	PASS	AC=53;AF=0.0105831;AN=5008;NS=2504;DP=18304;EAS_AF=0.0288;AMR_AF=0.0144;AFR_AF=0.0008;EUR_AF=0.0119;SAS_AF=0.001;AA=A|||;VT=SNP
8	1372823	rs6558470	T	C	100	PASS	AC=813;AF=0.16234;AN=5008;NS=2504;DP=21771;EAS_AF=0.1141;AMR_AF=0.1571;AFR_AF=0.0567;EUR_AF=0.2475;SAS_AF=0.271;AA=T|||;VT=SNP
8	1373262	rs2108121	T	C	100	PASS	AC=892;AF=0.178115;AN=5008;NS=2504;DP=16979;EAS_AF=0.1141;AMR_AF=0.1599;AFR_AF=0.1142;EUR_AF=0.2485;SAS_AF=0.271;AA=C|||;VT=SNP
8	1373293	rs62484242	A	G	100	PASS	AC=801;AF=0.159944;AN=5008;NS=2504;DP=16943;EAS_AF=0.3472;AMR_AF=0.1916;AFR_AF=0.0106;EUR_AF=0.0915;SAS_AF=0.2168;AA=A|||;VT=SNP
8	1373481	rs1558026	A	C	100	PASS	AC=892;AF=0.178115;AN=5008;NS=2504;DP=17708;EAS_AF=0.1141;AMR_AF=0.1599;AFR_AF=0.115;EUR_AF=0.2485;SAS_AF=0.2699;AA=C|||;VT=SNP
8	1373489	rs62484243	G	T	100	PASS	AC=784;AF=0.15655;AN=5008;NS=2504;DP=17691;EAS_AF=0.3442;AMR_AF=0.1902;AFR_AF=0.0098;EUR_AF=0.0855;SAS_AF=0.2106;AA=G|||;VT=SNP
8	1373626	rs1558027	A	G	100	PASS	AC=2733;AF=0.545727;AN=5008;NS=2504;DP=18162;EAS_AF=0.6498;AMR_AF=0.6023;AFR_AF=0.3192;EUR_AF=0.502;SAS_AF=0.7495;AA=G|||;VT=SNP
8	1373720	rs28680850	G	A	100	PASS	AC=1556;AF=0.310703;AN=5008;NS=2504;DP=18229;EAS_AF=0.5228;AMR_AF=0.4063;AFR_AF=0.0416;EUR_AF=0.2475;SAS_AF=0.453;AA=G|||;VT=SNP
8	1374242	rs73172515	A	G	100	PASS	AC=881;AF=0.175919;AN=5008;NS=2504;DP=19571;EAS_AF=0.1141;AMR_AF=0.1599;AFR_AF=0.1059;EUR_AF=0.2495;SAS_AF=0.2699;AA=A|||;VT=SNP
8	1374396	rs73172516	C	A	100	PASS	AC=881;AF=0.175919;AN=5008;NS=2504;DP=22131;EAS_AF=0.1141;AMR_AF=0.1599;AFR_AF=0.1059;EUR_AF=0.2495;SAS_AF=0.2699;AA=C|||;VT=SNP
8	1374445	rs73172519	T	C	100	PASS	AC=883;AF=0.176318;AN=5008;NS=2504;DP=21726;EAS_AF=0.1141;AMR_AF=0.1599;AFR_AF=0.1074;EUR_AF=0.2495;SAS_AF=0.2699;AA=C|||;VT=SNP
8	1374488	rs28493074	C	G	100	PASS	AC=1087;AF=0.217053;AN=5008;NS=2504;DP=22267;EAS_AF=0.3581;AMR_AF=0.2003;AFR_AF=0.1233;EUR_AF=0.2356;SAS_AF=0.1912;AA=C|||;VT=SNP
8	1374655	rs7828858	T	G	100	PASS	AC=882;AF=0.176118;AN=5008;NS=2504;DP=19563;EAS_AF=0.1141;AMR_AF=0.1599;AFR_AF=0.1074;EUR_AF=0.2495;SAS_AF=0.2689;AA=G|||;VT=SNP
8	1374675	rs7825073	A	G	100	PASS	AC=882;AF=0.176118;AN=5008;NS=2504;DP=19521;EAS_AF=0.1141;AMR_AF=0.1599;AFR_AF=0.1067;EUR_AF=0.2495;SAS_AF=0.2699;AA=A|||;VT=SNP
8	1374734	rs7828990	T	A	100	PASS	AC=903;AF=0.180312;AN=5008;NS=2504;DP=19172;EAS_AF=0.127;AMR_AF=0.1599;AFR_AF=0.1059;EUR_AF=0.2515;SAS_AF=0.2771;AA=A|||;VT=SNP
8	1374798	rs7840871	G	C	100	PASS	AC=902;AF=0.180112;AN=5008;NS=2504;DP=19870;EAS_AF=0.126;AMR_AF=0.1599;AFR_AF=0.1059;EUR_AF=0.2515;SAS_AF=0.2771;AA=G|||;VT=SNP
8	1374824	rs10090499	A	C	100	PASS	AC=1345;AF=0.26857;AN=5008;NS=2504;DP=19639;EAS_AF=0.3591;AMR_AF=0.219;AFR_AF=0.2958;EUR_AF=0.2505;SAS_AF=0.1922;AA=A|||;VT=SNP
8	1374881	rs7841019	G	A	100	PASS	AC=905;AF=0.180711;AN=5008;NS=2504;DP=20388;EAS_AF=0.126;AMR_AF=0.1599;AFR_AF=0.1074;EUR_AF=0.2515;SAS_AF=0.2781;AA=A|||;VT=SNP
8	1375610	rs763869	G	A	100	PASS	AC=2939;AF=0.586861;AN=5008;NS=2504;DP=17786;EAS_AF=0.6389;AMR_AF=0.5937;AFR_AF=0.4955;EUR_AF=0.493;SAS_AF=0.7485;AA=A|||;VT=SNP
8	1375966	rs7830456	A	G	100	PASS	AC=880;AF=0.175719;AN=5008;NS=2504;DP=16497;EAS_AF=0.1141;AMR_AF=0.1599;AFR_AF=0.1059;EUR_AF=0.2485;SAS_AF=0.2699;AA=A|||;VT=SNP
8	1376074	rs7812765	C	T	100	PASS	AC=1008;AF=0.201278;AN=5008;NS=2504;DP=15824;EAS_AF=0.127;AMR_AF=0.1556;AFR_AF=0.1967;EUR_AF=0.2396;SAS_AF=0.2771;AA=c|||;VT=SNP
8	1376866	rs9644310	C	G	100	PASS	AC=818;AF=0.163339;AN=5008;NS=2504;DP=21720;EAS_AF=0.3512;AMR_AF=0.1916;AFR_AF=0.0091;EUR_AF=0.0905;SAS_AF=0.2331;AA=C|||;VT=SNP
8	1376889	rs6558471	G	A	100	PASS	AC=1028;AF=0.205272;AN=5008;NS=2504;DP=21274;EAS_AF=0.126;AMR_AF=0.1643;AFR_AF=0.1989;EUR_AF=0.2515;SAS_AF=0.2771;AA=g|||;VT=SNP
8	1376943	rs6558472	T	G	100	PASS	AC=882;AF=0.176118;AN=5008;NS=2504;DP=19141;EAS_AF=0.1131;AMR_AF=0.1599;AFR_AF=0.1074;EUR_AF=0.2495;SAS_AF=0.2699;AA=G|||;VT=SNP
8	1377060	rs6558473	G	C	100	PASS	AC=1028;AF=0.205272;AN=5008;NS=2504;DP=20880;EAS_AF=0.127;AMR_AF=0.1643;AFR_AF=0.1982;EUR_AF=0.2515;SAS_AF=0.2771;AA=C|||;VT=SNP
8	1377191	rs1024549	T	C	100	PASS	AC=802;AF=0.160144;AN=5008;NS=2504;DP=21542;EAS_AF=0.1667;AMR_AF=0.2305;AFR_AF=0.056;EUR_AF=0.16;SAS_AF=0.2444;AA=T|||;VT=SNP
8	1377384	rs57364831	G	A	100	PASS	AC=1026;AF=0.204872;AN=5008;NS=2504;DP=19408;EAS_AF=0.128;AMR_AF=0.1643;AFR_AF=0.1974;EUR_AF=0.2495;SAS_AF=0.2771;AA=A|||;VT=SNP
8	1377888	rs73172522	C	G	100	PASS	AC=878;AF=0.175319;AN=5008;NS=2504;DP=15307;EAS_AF=0.1131;AMR_AF=0.1599;AFR_AF=0.1051;EUR_AF=0.2485;SAS_AF=0.2699;AA=C|||;VT=SNP
8	1377915	rs12674781	C	T	100	PASS	AC=1074;AF=0.214457;AN=5008;NS=2504;DP=15324;EAS_AF=0.3433;AMR_AF=0.1902;AFR_AF=0.1241;EUR_AF=0.2455;SAS_AF=0.1892;AA=C|||;VT=SNP
8	1378302	rs10106073	T	C	100	PASS	AC=1103;AF=0.220248;AN=5008;NS=2504;DP=9832;EAS_AF=0.3522;AMR_AF=0.2089;AFR_AF=0.1241;EUR_AF=0.2505;SAS_AF=0.1912;AA=T|||;VT=SNP
8	1378411	rs10106194	T	C	100	PASS	AC=1103;AF=0.220248;AN=5008;NS=2504;DP=11908;EAS_AF=0.3522;AMR_AF=0.2089;AFR_AF=0.1241;EUR_AF=0.2505;SAS_AF=0.1912;AA=t|||;VT=SNP
8	1378488	rs7813445	T	C	100	PASS	AC=880;AF=0.175719;AN=5008;NS=2504;DP=14089;EAS_AF=0.1131;AMR_AF=0.1599;AFR_AF=0.1067;EUR_AF=0.2485;SAS_AF=0.2699;AA=C|||;VT=SNP
8	1378503	rs7844201	A	G	100	PASS	AC=877;AF=0.17512;AN=5008;NS=2504;DP=14002;EAS_AF=0.1131;AMR_AF=0.1599;AFR_AF=0.1051;EUR_AF=0.2485;SAS_AF=0.2689;AA=A|||;VT=SNP
8	1379027	rs7814361	T	C	100	PASS	AC=1011;AF=0.201877;AN=5008;NS=2504;DP=19122;EAS_AF=0.1151;AMR_AF=0.1657;AFR_AF=0.2005;EUR_AF=0.2495;SAS_AF=0.2699;AA=t|||;VT=SNP
8	1379127	rs7827546	C	T	100	PASS	AC=1032;AF=0.20607;AN=5008;NS=2504;DP=17900;EAS_AF=0.129;AMR_AF=0.1657;AFR_AF=0.1989;EUR_AF=0.2515;SAS_AF=0.2771;AA=T|||;VT=SNP
8	1379150	rs7827557	C	T	100	PASS	AC=881;AF=0.175919;AN=5008;NS=2504;DP=18214;EAS_AF=0.1151;AMR_AF=0.1599;AFR_AF=0.1051;EUR_AF=0.2485;SAS_AF=0.271;AA=c|||;VT=SNP
8	1379278	rs7845338	A	C	100	PASS	AC=883;AF=0.176318;AN=5008;NS=2504;DP=21162;EAS_AF=0.1151;AMR_AF=0.1614;AFR_AF=0.1067;EUR_AF=0.2485;SAS_AF=0.2699;AA=C|||;VT=SNP
8	1379297	rs7845355	A	C	100	PASS	AC=881;AF=0.175919;AN=5008;NS=2504;DP=21235;EAS_AF=0.1151;AMR_AF=0.1614;AFR_AF=0.1051;EUR_AF=0.2485;SAS_AF=0.2699;AA=A|||;VT=SNP
8	1379389	rs73172528	T	C	100	PASS	AC=881;AF=0.175919;AN=5008;NS=2504;DP=20934;EAS_AF=0.1151;AMR_AF=0.1614;AFR_AF=0.1051;EUR_AF=0.2485;SAS_AF=0.2699;AA=T|||;VT=SNP
8	1379448	rs73172529	A	G	100	PASS	AC=884;AF=0.176518;AN=5008;NS=2504;DP=21772;EAS_AF=0.1151;AMR_AF=0.1614;AFR_AF=0.1067;EUR_AF=0.2495;SAS_AF=0.2699;AA=G|||;VT=SNP
8	1379528	rs28501642	G	A	100	PASS	AC=768;AF=0.153355;AN=5008;NS=2504;DP=21269;EAS_AF=0.1736;AMR_AF=0.2104;AFR_AF=0.0446;EUR_AF=0.1571;SAS_AF=0.2352;AA=G|||;VT=SNP
8	1379584	rs7827241	T	C	100	PASS	AC=884;AF=0.176518;AN=5008;NS=2504;DP=21333;EAS_AF=0.1151;AMR_AF=0.1628;AFR_AF=0.1067;EUR_AF=0.2485;SAS_AF=0.2699;AA=C|||;VT=SNP
8	1379615	rs7823456	A	C	100	PASS	AC=884;AF=0.176518;AN=5008;NS=2504;DP=20239;EAS_AF=0.1151;AMR_AF=0.1628;AFR_AF=0.1067;EUR_AF=0.2485;SAS_AF=0.2699;AA=A|||;VT=SNP
8	1379624	rs7839228	G	A	100	PASS	AC=885;AF=0.176717;AN=5008;NS=2504;DP=19943;EAS_AF=0.1161;AMR_AF=0.1628;AFR_AF=0.1067;EUR_AF=0.2485;SAS_AF=0.2699;AA=A|||;VT=SNP
8	1379715	rs7839262	G	A	100	PASS	AC=884;AF=0.176518;AN=5008;NS=2504;DP=18621;EAS_AF=0.1151;AMR_AF=0.1614;AFR_AF=0.1074;EUR_AF=0.2485;SAS_AF=0.2699;AA=G|||;VT=SNP
8	1380028	rs7840890	C	T	100	PASS	AC=883;AF=0.176318;AN=5008;NS=2504;DP=15952;EAS_AF=0.1151;AMR_AF=0.1614;AFR_AF=0.1067;EUR_AF=0.2485;SAS_AF=0.2699;AA=C|||;VT=SNP
8	1380064	rs7839865	G	A	100	PASS	AC=884;AF=0.176518;AN=5008;NS=2504;DP=14065;EAS_AF=0.1151;AMR_AF=0.1614;AFR_AF=0.1074;EUR_AF=0.2485;SAS_AF=0.2699;AA=G|||;VT=SNP
8	1380274	rs7011135	G	A	100	PASS	AC=929;AF=0.185503;AN=5008;NS=2504;DP=16226;EAS_AF=0.1151;AMR_AF=0.1729;AFR_AF=0.1203;EUR_AF=0.2575;SAS_AF=0.2812;AA=G|||;VT=SNP
8	1380330	rs6993977	A	C	100	PASS	AC=883;AF=0.176318;AN=5008;NS=2504;DP=18474;EAS_AF=0.1151;AMR_AF=0.1614;AFR_AF=0.1067;EUR_AF=0.2485;SAS_AF=0.2699;AA=T|||;VT=SNP
8	1380394	rs6998158	T	C	100	PASS	AC=883;AF=0.176318;AN=5008;NS=2504;DP=19630;EAS_AF=0.1151;AMR_AF=0.1614;AFR_AF=0.1067;EUR_AF=0.2485;SAS_AF=0.2699;AA=C|||;VT=SNP
8	1380570	rs7002298	T	C	100	PASS	AC=882;AF=0.176118;AN=5008;NS=2504;DP=16500;EAS_AF=0.1151;AMR_AF=0.1614;AFR_AF=0.1067;EUR_AF=0.2475;SAS_AF=0.2699;AA=T|||;VT=SNP
8	1380576	rs7002299	T	G	100	PASS	AC=882;AF=0.176118;AN=5008;NS=2504;DP=16256;EAS_AF=0.1151;AMR_AF=0.1614;AFR_AF=0.1067;EUR_AF=0.2475;SAS_AF=0.2699;AA=T|||;VT=SNP
8	1380611	rs7002326	T	C	100	PASS	AC=882;AF=0.176118;AN=5008;NS=2504;DP=16113;EAS_AF=0.1151;AMR_AF=0.1614;AFR_AF=0.1067;EUR_AF=0.2475;SAS_AF=0.2699;AA=C|||;VT=SNP
8	1381052	rs2158787	C	T	100	PASS	AC=816;AF=0.162939;AN=5008;NS=2504;DP=15131;EAS_AF=0.3542;AMR_AF=0.1902;AFR_AF=0.0106;EUR_AF=0.0865;SAS_AF=0.2311;AA=C|||;VT=SNP
8	1381083	rs73172536	C	T	100	PASS	AC=883;AF=0.176318;AN=5008;NS=2504;DP=14588;EAS_AF=0.1151;AMR_AF=0.1614;AFR_AF=0.1067;EUR_AF=0.2485;SAS_AF=0.2699;AA=C|||;VT=SNP
8	1381149	rs77819677	T	C	100	PASS	AC=882;AF=0.176118;AN=5008;NS=2504;DP=16893;EAS_AF=0.1141;AMR_AF=0.1614;AFR_AF=0.1067;EUR_AF=0.2485;SAS_AF=0.2699;AA=C|||;VT=SNP
8	1381157	rs77299253	G	A	100	PASS	AC=882;AF=0.176118;AN=5008;NS=2504;DP=16893;EAS_AF=0.1141;AMR_AF=0.1614;AFR_AF=0.1067;EUR_AF=0.2485;SAS_AF=0.2699;AA=G|||;VT=SNP
8	1381168	rs62484244	C	T	100	PASS	AC=812;AF=0.162141;AN=5008;NS=2504;DP=16710;EAS_AF=0.3542;AMR_AF=0.1916;AFR_AF=0.0098;EUR_AF=0.0865;SAS_AF=0.227;AA=C|||;VT=SNP
8	1381275	rs73172538	G	T	100	PASS	AC=882;AF=0.176118;AN=5008;NS=2504;DP=15416;EAS_AF=0.1141;AMR_AF=0.1614;AFR_AF=0.1067;EUR_AF=0.2485;SAS_AF=0.2699;AA=g|||;VT=SNP
8	1381545	rs73172539	T	C	100	PASS	AC=907;AF=0.18111;AN=5008;NS=2504;DP=18623;EAS_AF=0.128;AMR_AF=0.1614;AFR_AF=0.1074;EUR_AF=0.2505;SAS_AF=0.2781;AA=C|||;VT=SNP
8	1381579	rs73172541	C	G	100	PASS	AC=883;AF=0.176318;AN=5008;NS=2504;DP=17907;EAS_AF=0.1141;AMR_AF=0.1614;AFR_AF=0.1067;EUR_AF=0.2485;SAS_AF=0.271;AA=g|||;VT=SNP
8	1381590	rs28520430	G	A	100	PASS	AC=745;AF=0.148762;AN=5008;NS=2504;DP=18012;EAS_AF=0.1637;AMR_AF=0.2176;AFR_AF=0.028;EUR_AF=0.1581;SAS_AF=0.2382;AA=G|||;VT=SNP
8	1381708	rs73172542	C	G	100	PASS	AC=886;AF=0.176917;AN=5008;NS=2504;DP=18942;EAS_AF=0.1141;AMR_AF=0.1614;AFR_AF=0.1097;EUR_AF=0.2485;SAS_AF=0.2699;AA=C|||;VT=SNP
8	1381760	rs7814752	G	A	100	PASS	AC=884;AF=0.176518;AN=5008;NS=2504;DP=17376;EAS_AF=0.1151;AMR_AF=0.1614;AFR_AF=0.1074;EUR_AF=0.2485;SAS_AF=0.2699;AA=G|||;VT=SNP
8	1381884	rs7815932	C	T	100	PASS	AC=884;AF=0.176518;AN=5008;NS=2504;DP=15474;EAS_AF=0.1151;AMR_AF=0.1614;AFR_AF=0.1074;EUR_AF=0.2485;SAS_AF=0.2699;AA=C|||;VT=SNP
8	1382019	rs7816100	C	G	100	PASS	AC=950;AF=0.189696;AN=5008;NS=2504;DP=18460;EAS_AF=0.1141;AMR_AF=0.1686;AFR_AF=0.1543;EUR_AF=0.2485;SAS_AF=0.2699;AA=C|||;VT=SNP
8	1383279	rs73172544	G	A	100	PASS	AC=855;AF=0.170727;AN=5008;NS=2504;DP=19691;EAS_AF=0.1111;AMR_AF=0.1585;AFR_AF=0.0946;EUR_AF=0.2475;SAS_AF=0.2648;AA=G|||;VT=SNP
8	1384304	rs73172545	G	C	100	PASS	AC=807;AF=0.161142;AN=5008;NS=2504;DP=13633;EAS_AF=0.1111;AMR_AF=0.1571;AFR_AF=0.0575;EUR_AF=0.2475;SAS_AF=0.2669;AA=G|||;VT=SNP
8	1384310	rs73172546	T	A	100	PASS	AC=811;AF=0.161941;AN=5008;NS=2504;DP=13881;EAS_AF=0.1111;AMR_AF=0.1571;AFR_AF=0.0605;EUR_AF=0.2475;SAS_AF=0.2669;AA=T|||;VT=SNP
8	1384575	rs12677849	T	C	100	PASS	AC=1980;AF=0.395367;AN=5008;NS=2504;DP=17632;EAS_AF=0.5476;AMR_AF=0.5086;AFR_AF=0.1657;EUR_AF=0.3579;SAS_AF=0.5072;AA=T|||;VT=SNP
8	1384934	rs11782718	G	C	100	PASS	AC=1726;AF=0.344649;AN=5008;NS=2504;DP=17641;EAS_AF=0.5466;AMR_AF=0.4121;AFR_AF=0.1672;EUR_AF=0.1988;SAS_AF=0.4785;AA=C|||;VT=SNP
8	1384952	rs11782720	G	C	100	PASS	AC=1725;AF=0.344449;AN=5008;NS=2504;DP=18621;EAS_AF=0.5466;AMR_AF=0.4121;AFR_AF=0.1672;EUR_AF=0.1988;SAS_AF=0.4775;AA=C|||;VT=SNP
8	1385526	rs2040988	G	A	100	PASS	AC=937;AF=0.187101;AN=5008;NS=2504;DP=21340;EAS_AF=0.1885;AMR_AF=0.2233;AFR_AF=0.152;EUR_AF=0.1511;SAS_AF=0.2444;AA=G|||;VT=SNP
8	1385724	rs2057953	T	C	100	PASS	AC=3918;AF=0.782348;AN=5008;NS=2504;DP=18513;EAS_AF=0.997;AMR_AF=0.8055;AFR_AF=0.5159;EUR_AF=0.7406;SAS_AF=0.9479;AA=C|||;VT=SNP
8	1385861	rs4876052	C	T	100	PASS	AC=920;AF=0.183706;AN=5008;NS=2504;DP=12962;EAS_AF=0.1925;AMR_AF=0.2305;AFR_AF=0.1165;EUR_AF=0.1571;SAS_AF=0.2597;AA=C|||;VT=SNP
8	1386465	rs12545952	A	T	100	PASS	AC=1209;AF=0.241414;AN=5008;NS=2504;DP=16773;EAS_AF=0.3383;AMR_AF=0.2161;AFR_AF=0.1687;EUR_AF=0.2922;SAS_AF=0.2055;AA=A|||;VT=SNP
8	1386615	rs6996408	T	A	100	PASS	AC=1065;AF=0.21266;AN=5008;NS=2504;DP=17681;EAS_AF=0.1151;AMR_AF=0.1744;AFR_AF=0.2383;EUR_AF=0.2505;SAS_AF=0.2669;AA=T|||;VT=SNP
8	1386650	rs12546447	A	T	100	PASS	AC=2296;AF=0.458466;AN=5008;NS=2504;DP=17986;EAS_AF=0.5159;AMR_AF=0.5418;AFR_AF=0.2405;EUR_AF=0.6034;SAS_AF=0.4857;AA=A|||;VT=SNP
8	1387464	rs13254469	G	C	100	PASS	AC=3361;AF=0.671126;AN=5008;NS=2504;DP=19187;EAS_AF=0.8938;AMR_AF=0.7363;AFR_AF=0.4523;EUR_AF=0.6431;SAS_AF=0.7198;AA=C|||;VT=SNP
8	1387654	rs28428957	G	T	100	PASS	AC=1024;AF=0.204473;AN=5008;NS=2504;DP=19679;EAS_AF=0.3373;AMR_AF=0.1816;AFR_AF=0.0915;EUR_AF=0.2455;SAS_AF=0.1943;AA=G|||;VT=SNP
8	1389355	rs34394914	G	A	100	PASS	AC=1043;AF=0.208267;AN=5008;NS=2504;DP=16537;EAS_AF=0.3423;AMR_AF=0.1902;AFR_AF=0.093;EUR_AF=0.2505;SAS_AF=0.1953;AA=G|||;VT=SNP
8	1389432	rs7827491	G	A	100	PASS	AC=1834;AF=0.366214;AN=5008;NS=2504;DP=17668;EAS_AF=0.4018;AMR_AF=0.3775;AFR_AF=0.2905;EUR_AF=0.328;SAS_AF=0.4632;AA=G|||;VT=SNP
8	1390928	rs62485586	C	T	100	PASS	AC=617;AF=0.123203;AN=5008;NS=2504;DP=15760;EAS_AF=0.1895;AMR_AF=0.196;AFR_AF=0.0083;EUR_AF=0.0835;SAS_AF=0.1994;AA=T|||;VT=SNP
8	1391018	rs10108209	T	C	100	PASS	AC=3386;AF=0.676118;AN=5008;NS=2504;DP=18002;EAS_AF=0.8879;AMR_AF=0.6628;AFR_AF=0.6505;EUR_AF=0.496;SAS_AF=0.6871;AA=C|||;VT=SNP
8	1391399	rs4876054	T	C	100	PASS	AC=3289;AF=0.656749;AN=5008;NS=2504;DP=17442;EAS_AF=0.8879;AMR_AF=0.6599;AFR_AF=0.5787;EUR_AF=0.498;SAS_AF=0.6851;AA=N|||;VT=SNP
8	1392735	rs7000616	T	C	100	PASS	AC=1063;AF=0.21226;AN=5008;NS=2504;DP=16331;EAS_AF=0.3423;AMR_AF=0.2089;AFR_AF=0.0923;EUR_AF=0.2575;SAS_AF=0.1963;AA=T|||;VT=SNP
8	1393149	rs7014402	G	A	100	PASS	AC=1911;AF=0.381589;AN=5008;NS=2504;DP=12953;EAS_AF=0.5804;AMR_AF=0.4193;AFR_AF=0.1286;EUR_AF=0.4046;SAS_AF=0.4683;AA=G|||;VT=SNP
8	1394924	rs7840524	T	G	100	PASS	AC=1109;AF=0.221446;AN=5008;NS=2504;DP=19712;EAS_AF=0.3403;AMR_AF=0.2118;AFR_AF=0.1263;EUR_AF=0.2584;SAS_AF=0.1963;AA=T|||;VT=SNP
8	1395827	rs7016815	T	G	100	PASS	AC=1065;AF=0.21266;AN=5008;NS=2504;DP=18652;EAS_AF=0.3442;AMR_AF=0.2003;AFR_AF=0.1067;EUR_AF=0.2435;SAS_AF=0.1973;AA=T|||;VT=SNP
8	1396432	rs11781736	C	T	100	PASS	AC=712;AF=0.142173;AN=5008;NS=2504;DP=21039;EAS_AF=0.256;AMR_AF=0.1916;AFR_AF=0.0408;EUR_AF=0.0686;SAS_AF=0.2025;AA=C|||;VT=SNP
8	1397081	rs75920800	A	G	100	PASS	AC=682;AF=0.136182;AN=5008;NS=2504;DP=19339;EAS_AF=0.256;AMR_AF=0.1888;AFR_AF=0.0159;EUR_AF=0.0716;SAS_AF=0.2045;AA=A|||;VT=SNP
8	1397958	rs73172548	A	C	100	PASS	AC=2296;AF=0.458466;AN=5008;NS=2504;DP=15993;EAS_AF=0.4563;AMR_AF=0.4049;AFR_AF=0.5681;EUR_AF=0.3419;SAS_AF=0.4703;AA=A|||;VT=SNP
8	1399099	rs61373448	C	G	100	PASS	AC=704;AF=0.140575;AN=5008;NS=2504;DP=18976;EAS_AF=0.2569;AMR_AF=0.1902;AFR_AF=0.0378;EUR_AF=0.0686;SAS_AF=0.1984;AA=C|||;VT=SNP
8	1399345	rs12541368	A	G	100	PASS	AC=829;AF=0.165535;AN=5008;NS=2504;DP=19163;EAS_AF=0.2381;AMR_AF=0.1686;AFR_AF=0.0287;EUR_AF=0.161;SAS_AF=0.2781;AA=A|||;VT=SNP
8	1399489	rs7834824	A	G	100	PASS	AC=3060;AF=0.611022;AN=5008;NS=2504;DP=19800;EAS_AF=0.8294;AMR_AF=0.5821;AFR_AF=0.5015;EUR_AF=0.4871;SAS_AF=0.682;AA=G|||;VT=SNP
8	1400001	rs10780153	G	C	100	PASS	AC=3093;AF=0.617612;AN=5008;NS=2504;DP=18709;EAS_AF=0.8095;AMR_AF=0.585;AFR_AF=0.5499;EUR_AF=0.4771;SAS_AF=0.6789;AA=C|||;VT=SNP
8	1400043	rs75036567	C	T	100	PASS	AC=389;AF=0.0776757;AN=5008;NS=2504;DP=19292;EAS_AF=0.2282;AMR_AF=0.0403;AFR_AF=0.0045;EUR_AF=0.0159;SAS_AF=0.1115;AA=C|||;VT=SNP
8	1400221	rs10866927	C	T	100	PASS	AC=849;AF=0.169529;AN=5008;NS=2504;DP=20913;EAS_AF=0.2361;AMR_AF=0.1844;AFR_AF=0.0356;EUR_AF=0.165;SAS_AF=0.2761;AA=C|||;VT=SNP
8	1400429	rs117094779	T	C	100	PASS	AC=569;AF=0.113618;AN=5008;NS=2504;DP=17122;EAS_AF=0.1617;AMR_AF=0.1859;AFR_AF=0.0121;EUR_AF=0.0686;SAS_AF=0.1963;AA=N|||;VT=SNP
8	1400488	rs7843276	T	C	100	PASS	AC=3029;AF=0.604832;AN=5008;NS=2504;DP=17586;EAS_AF=0.8145;AMR_AF=0.5793;AFR_AF=0.5008;EUR_AF=0.4771;SAS_AF=0.6789;AA=C|||;VT=SNP
8	1400530	rs7839699	A	G	100	PASS	AC=3024;AF=0.603834;AN=5008;NS=2504;DP=19264;EAS_AF=0.8145;AMR_AF=0.5793;AFR_AF=0.497;EUR_AF=0.4771;SAS_AF=0.6789;AA=A|||;VT=SNP
8	1400713	rs77074826	G	A	100	PASS	AC=629;AF=0.125599;AN=5008;NS=2504;DP=17015;EAS_AF=0.1855;AMR_AF=0.1888;AFR_AF=0.0378;EUR_AF=0.0686;SAS_AF=0.1963;AA=G|||;VT=SNP
8	1400984	rs7015452	T	C	100	PASS	AC=3063;AF=0.611621;AN=5008;NS=2504;DP=16200;EAS_AF=0.8472;AMR_AF=0.5793;AFR_AF=0.5;EUR_AF=0.4781;SAS_AF=0.68;AA=C|||;VT=SNP
8	1401614	rs11136393	A	G	100	PASS	AC=3345;AF=0.667931;AN=5008;NS=2504;DP=19785;EAS_AF=0.8452;AMR_AF=0.6441;AFR_AF=0.6067;EUR_AF=0.5507;SAS_AF=0.7055;AA=A|||;VT=SNP
8	1401820	rs76540875	A	G	100	PASS	AC=754;AF=0.150559;AN=5008;NS=2504;DP=17100;EAS_AF=0.3026;AMR_AF=0.1931;AFR_AF=0.0378;EUR_AF=0.0706;SAS_AF=0.1984;AA=A|||;VT=SNP
8	1402579	rs886747	G	T	100	PASS	AC=2860;AF=0.571086;AN=5008;NS=2504;DP=18263;EAS_AF=0.8254;AMR_AF=0.5648;AFR_AF=0.4221;EUR_AF=0.4722;SAS_AF=0.6166;AA=G|||;VT=SNP
8	1402811	rs886748	A	T	100	PASS	AC=2862;AF=0.571486;AN=5008;NS=2504;DP=19751;EAS_AF=0.8274;AMR_AF=0.5663;AFR_AF=0.4206;EUR_AF=0.4732;SAS_AF=0.6166;AA=A|||;VT=SNP
8	1402838	rs886749	G	T	100	PASS	AC=519;AF=0.103634;AN=5008;NS=2504;DP=20149;EAS_AF=0.1696;AMR_AF=0.183;AFR_AF=0.0129;EUR_AF=0.0686;SAS_AF=0.138;AA=G|||;VT=SNP
8	1403001	rs11783302	C	T	100	PASS	AC=898;AF=0.179313;AN=5008;NS=2504;DP=17575;EAS_AF=0.1696;AMR_AF=0.1988;AFR_AF=0.2897;EUR_AF=0.0706;SAS_AF=0.138;AA=C|||;VT=SNP
8	1403282	rs740244	T	C	100	PASS	AC=3089;AF=0.616813;AN=5008;NS=2504;DP=19308;EAS_AF=0.8462;AMR_AF=0.5807;AFR_AF=0.5635;EUR_AF=0.4761;SAS_AF=0.6227;AA=C|||;VT=SNP
8	1403329	rs740245	T	C	100	PASS	AC=2960;AF=0.591054;AN=5008;NS=2504;DP=17496;EAS_AF=0.8274;AMR_AF=0.5735;AFR_AF=0.4909;EUR_AF=0.4742;SAS_AF=0.6155;AA=C|||;VT=SNP
8	1403511	rs740246	G	T	100	PASS	AC=836;AF=0.166933;AN=5008;NS=2504;DP=15681;EAS_AF=0.247;AMR_AF=0.1671;AFR_AF=0.0287;EUR_AF=0.16;SAS_AF=0.2781;AA=G|||;VT=SNP
8	1403570	rs740247	G	C	100	PASS	AC=2961;AF=0.591254;AN=5008;NS=2504;DP=16457;EAS_AF=0.8264;AMR_AF=0.5764;AFR_AF=0.4917;EUR_AF=0.4722;SAS_AF=0.6166;AA=C|||;VT=SNP
8	1404446	rs4875861	A	G	100	PASS	AC=3091;AF=0.617212;AN=5008;NS=2504;DP=19434;EAS_AF=0.8294;AMR_AF=0.6311;AFR_AF=0.5159;EUR_AF=0.4742;SAS_AF=0.6728;AA=G|||;VT=SNP
8	1404824	rs10093436	T	A	100	PASS	AC=850;AF=0.169728;AN=5008;NS=2504;DP=19468;EAS_AF=0.249;AMR_AF=0.1816;AFR_AF=0.0287;EUR_AF=0.164;SAS_AF=0.2761;AA=T|||;VT=SNP
8	1405079	rs7013449	C	A	100	PASS	AC=2979;AF=0.594848;AN=5008;NS=2504;DP=17932;EAS_AF=0.8264;AMR_AF=0.5735;AFR_AF=0.5129;EUR_AF=0.4722;SAS_AF=0.6084;AA=A|||;VT=SNP
8	1405107	rs13259036	C	G	100	PASS	AC=1863;AF=0.372005;AN=5008;NS=2504;DP=17365;EAS_AF=0.5675;AMR_AF=0.3631;AFR_AF=0.1293;EUR_AF=0.4036;SAS_AF=0.4724;AA=C|||;VT=SNP
8	1405124	rs11785279	C	T	100	PASS	AC=3092;AF=0.617412;AN=5008;NS=2504;DP=17269;EAS_AF=0.8452;AMR_AF=0.5807;AFR_AF=0.5703;EUR_AF=0.4751;SAS_AF=0.6186;AA=T|||;VT=SNP
8	1405179	rs28733445	G	C	100	PASS	AC=841;AF=0.167931;AN=5008;NS=2504;DP=18106;EAS_AF=0.25;AMR_AF=0.1671;AFR_AF=0.0325;EUR_AF=0.16;SAS_AF=0.2751;AA=G|||;VT=SNP
8	1406049	rs9785112	T	C	100	PASS	AC=3153;AF=0.629593;AN=5008;NS=2504;DP=9537;EAS_AF=0.8482;AMR_AF=0.585;AFR_AF=0.612;EUR_AF=0.4751;SAS_AF=0.6186;AA=t|||;VT=SNP
8	1406263	rs57173033	G	A	100	PASS	AC=609;AF=0.121605;AN=5008;NS=2504;DP=9231;EAS_AF=0.256;AMR_AF=0.1873;AFR_AF=0.0129;EUR_AF=0.0676;SAS_AF=0.1391;AA=G|||;VT=SNP
8	1406454	rs9785114	T	A	100	PASS	AC=3149;AF=0.628794;AN=5008;NS=2504;DP=13140;EAS_AF=0.8492;AMR_AF=0.5836;AFR_AF=0.6089;EUR_AF=0.4751;SAS_AF=0.6186;AA=A|||;VT=SNP
8	1406659	rs79951322	A	G	100	PASS	AC=644;AF=0.128594;AN=5008;NS=2504;DP=19007;EAS_AF=0.2619;AMR_AF=0.196;AFR_AF=0.0136;EUR_AF=0.0775;SAS_AF=0.1513;AA=a|||;VT=SNP
8	1406727	rs7009246	T	A	100	PASS	AC=2965;AF=0.592053;AN=5008;NS=2504;DP=19669;EAS_AF=0.8304;AMR_AF=0.572;AFR_AF=0.4962;EUR_AF=0.4732;SAS_AF=0.6125;AA=T|||;VT=SNP
8	1406801	rs929384	G	C	100	PASS	AC=2965;AF=0.592053;AN=5008;NS=2504;DP=19825;EAS_AF=0.8284;AMR_AF=0.5735;AFR_AF=0.497;EUR_AF=0.4732;SAS_AF=0.6125;AA=G|||;VT=SNP
8	1407611	rs28612655	T	C	100	PASS	AC=964;AF=0.192492;AN=5008;NS=2504;DP=20611;EAS_AF=0.3155;AMR_AF=0.1715;AFR_AF=0.0915;EUR_AF=0.2306;SAS_AF=0.1779;AA=T|||;VT=SNP
8	1407642	rs757892	A	T	100	PASS	AC=862;AF=0.172125;AN=5008;NS=2504;DP=20306;EAS_AF=0.255;AMR_AF=0.183;AFR_AF=0.0287;EUR_AF=0.162;SAS_AF=0.2832;AA=A|||;VT=SNP
8	1407652	rs740249	C	T	100	PASS	AC=2960;AF=0.591054;AN=5008;NS=2504;DP=20577;EAS_AF=0.8264;AMR_AF=0.572;AFR_AF=0.4962;EUR_AF=0.4732;SAS_AF=0.6115;AA=C|||;VT=SNP
8	1407896	rs7014858	T	G	100	PASS	AC=3150;AF=0.628994;AN=5008;NS=2504;DP=11891;EAS_AF=0.8452;AMR_AF=0.5865;AFR_AF=0.6104;EUR_AF=0.4761;SAS_AF=0.6186;AA=G|||;VT=SNP
8	1408286	rs733599	G	T	100	PASS	AC=2969;AF=0.592851;AN=5008;NS=2504;DP=17274;EAS_AF=0.8274;AMR_AF=0.572;AFR_AF=0.5008;EUR_AF=0.4751;SAS_AF=0.6115;AA=G|||;VT=SNP
8	1408291	rs733598	T	C	100	PASS	AC=3149;AF=0.628794;AN=5008;NS=2504;DP=17128;EAS_AF=0.8433;AMR_AF=0.5865;AFR_AF=0.6104;EUR_AF=0.4771;SAS_AF=0.6186;AA=C|||;VT=SNP
8	1408448	rs733597	G	A	100	PASS	AC=2963;AF=0.591653;AN=5008;NS=2504;DP=20311;EAS_AF=0.8274;AMR_AF=0.5735;AFR_AF=0.497;EUR_AF=0.4732;SAS_AF=0.6115;AA=G|||;VT=SNP
8	1408502	rs733596	C	T	100	PASS	AC=2961;AF=0.591254;AN=5008;NS=2504;DP=19993;EAS_AF=0.8254;AMR_AF=0.5735;AFR_AF=0.4962;EUR_AF=0.4732;SAS_AF=0.6125;AA=T|||;VT=SNP
8	1408744	rs6995216	G	C	100	PASS	AC=2964;AF=0.591853;AN=5008;NS=2504;DP=18324;EAS_AF=0.8274;AMR_AF=0.5749;AFR_AF=0.4962;EUR_AF=0.4732;SAS_AF=0.6125;AA=G|||;VT=SNP
8	1408750	rs6995218	G	A	100	PASS	AC=2968;AF=0.592652;AN=5008;NS=2504;DP=18289;EAS_AF=0.8274;AMR_AF=0.5749;AFR_AF=0.4992;EUR_AF=0.4732;SAS_AF=0.6125;AA=A|||;VT=SNP
8	1409124	rs12544724	A	C	100	PASS	AC=2863;AF=0.571685;AN=5008;NS=2504;DP=19331;EAS_AF=0.8274;AMR_AF=0.5677;AFR_AF=0.4236;EUR_AF=0.4732;SAS_AF=0.6125;AA=A|||;VT=SNP
8	1409145	rs79879663	C	G	100	PASS	AC=852;AF=0.170128;AN=5008;NS=2504;DP=20232;EAS_AF=0.248;AMR_AF=0.1816;AFR_AF=0.0303;EUR_AF=0.162;SAS_AF=0.2791;AA=C|||;VT=SNP
8	1410994	rs4419835	C	T	100	PASS	AC=2863;AF=0.571685;AN=5008;NS=2504;DP=18261;EAS_AF=0.8264;AMR_AF=0.5677;AFR_AF=0.4244;EUR_AF=0.4732;SAS_AF=0.6125;AA=c|||;VT=SNP
8	1411043	rs4484724	A	C	100	PASS	AC=2958;AF=0.590655;AN=5008;NS=2504;DP=20415;EAS_AF=0.8264;AMR_AF=0.5735;AFR_AF=0.4932;EUR_AF=0.4732;SAS_AF=0.6125;AA=A|||;VT=SNP
8	1411140	rs4489342	C	T	100	PASS	AC=2882;AF=0.575479;AN=5008;NS=2504;DP=17830;EAS_AF=0.8264;AMR_AF=0.5692;AFR_AF=0.438;EUR_AF=0.4732;SAS_AF=0.6125;AA=C|||;VT=SNP
8	1411168	rs112333327	A	C	100	PASS	AC=412;AF=0.0822684;AN=5008;NS=2504;DP=17241;EAS_AF=0.245;AMR_AF=0.0403;AFR_AF=0.0045;EUR_AF=0.0159;SAS_AF=0.1176;AA=A|||;VT=SNP
8	1411230	rs6999112	A	G	100	PASS	AC=2887;AF=0.576478;AN=5008;NS=2504;DP=14927;EAS_AF=0.8264;AMR_AF=0.5692;AFR_AF=0.4418;EUR_AF=0.4732;SAS_AF=0.6125;AA=G|||;VT=SNP
8	1411307	rs7017544	C	T	100	PASS	AC=2887;AF=0.576478;AN=5008;NS=2504;DP=16836;EAS_AF=0.8264;AMR_AF=0.5692;AFR_AF=0.4418;EUR_AF=0.4732;SAS_AF=0.6125;AA=c|||;VT=SNP
8	1411402	rs6999331	A	G	100	PASS	AC=2887;AF=0.576478;AN=5008;NS=2504;DP=18148;EAS_AF=0.8264;AMR_AF=0.5692;AFR_AF=0.4418;EUR_AF=0.4732;SAS_AF=0.6125;AA=A|||;VT=SNP
8	1411437	rs7003228	A	G	100	PASS	AC=2887;AF=0.576478;AN=5008;NS=2504;DP=19643;EAS_AF=0.8264;AMR_AF=0.5692;AFR_AF=0.4418;EUR_AF=0.4732;SAS_AF=0.6125;AA=A|||;VT=SNP
8	1413241	rs10110053	A	G	100	PASS	AC=778;AF=0.155351;AN=5008;NS=2504;DP=15852;EAS_AF=0.2272;AMR_AF=0.1657;AFR_AF=0.0189;EUR_AF=0.2336;SAS_AF=0.1779;AA=a|||;VT=SNP
8	1413245	rs10095740	C	T	100	PASS	AC=778;AF=0.155351;AN=5008;NS=2504;DP=15877;EAS_AF=0.2272;AMR_AF=0.1657;AFR_AF=0.0189;EUR_AF=0.2336;SAS_AF=0.1779;AA=c|||;VT=SNP
8	1413320	rs112654869	A	C	100	PASS	AC=29;AF=0.00579073;AN=5008;NS=2504;DP=15249;EAS_AF=0.003;AMR_AF=0.0173;AFR_AF=0.0008;EUR_AF=0.0129;SAS_AF=0;AA=A|||;VT=SNP
8	1413405	rs10095957	C	G	100	PASS	AC=789;AF=0.157548;AN=5008;NS=2504;DP=18038;EAS_AF=0.2262;AMR_AF=0.1657;AFR_AF=0.0234;EUR_AF=0.2336;SAS_AF=0.184;AA=C|||;VT=SNP
8	1414221	rs17681143	C	T	100	PASS	AC=731;AF=0.145966;AN=5008;NS=2504;DP=17858;EAS_AF=0.1488;AMR_AF=0.1787;AFR_AF=0.025;EUR_AF=0.161;SAS_AF=0.2679;AA=C|||;VT=SNP
8	1414476	rs76527739	C	T	100	PASS	AC=739;AF=0.147564;AN=5008;NS=2504;DP=16414;EAS_AF=0.1528;AMR_AF=0.1787;AFR_AF=0.025;EUR_AF=0.16;SAS_AF=0.273;AA=C|||;VT=SNP
8	1415181	rs74420326	G	T	100	PASS	AC=740;AF=0.147764;AN=5008;NS=2504;DP=14260;EAS_AF=0.1538;AMR_AF=0.1787;AFR_AF=0.0257;EUR_AF=0.159;SAS_AF=0.273;AA=G|||;VT=SNP
8	1415228	rs12544024	G	A	100	PASS	AC=2594;AF=0.517971;AN=5008;NS=2504;DP=12660;EAS_AF=0.7688;AMR_AF=0.5533;AFR_AF=0.2753;EUR_AF=0.4742;SAS_AF=0.6074;AA=g|||;VT=SNP
8	1415745	rs11987128	T	C	100	PASS	AC=873;AF=0.174321;AN=5008;NS=2504;DP=16947;EAS_AF=0.0179;AMR_AF=0.1772;AFR_AF=0.3389;EUR_AF=0.2187;SAS_AF=0.0654;AA=C|||;VT=SNP
8	1416207	rs757585	G	A	100	PASS	AC=2557;AF=0.510583;AN=5008;NS=2504;DP=19798;EAS_AF=0.4683;AMR_AF=0.4611;AFR_AF=0.5567;EUR_AF=0.5139;SAS_AF=0.5235;AA=A|||;VT=SNP
8	1416250	rs17828023	A	C	100	PASS	AC=760;AF=0.151757;AN=5008;NS=2504;DP=18089;EAS_AF=0.373;AMR_AF=0.1873;AFR_AF=0.0144;EUR_AF=0.0616;SAS_AF=0.1769;AA=A|||;VT=SNP
8	1417375	rs12678086	G	A	100	PASS	AC=801;AF=0.159944;AN=5008;NS=2504;DP=17731;EAS_AF=0.2302;AMR_AF=0.1686;AFR_AF=0.0242;EUR_AF=0.2366;SAS_AF=0.1861;AA=G|||;VT=SNP
8	1418206	rs11136398	C	T	100	PASS	AC=2176;AF=0.434505;AN=5008;NS=2504;DP=17759;EAS_AF=0.6677;AMR_AF=0.3905;AFR_AF=0.4017;EUR_AF=0.326;SAS_AF=0.3814;AA=C|||;VT=SNP
8	1418467	rs11988580	A	G	100	PASS	AC=1871;AF=0.373602;AN=5008;NS=2504;DP=17591;EAS_AF=0.1696;AMR_AF=0.3905;AFR_AF=0.4796;EUR_AF=0.4513;SAS_AF=0.3487;AA=A|||;VT=SNP
8	1418574	rs4876063	C	T	100	PASS	AC=1799;AF=0.359225;AN=5008;NS=2504;DP=18163;EAS_AF=0.1696;AMR_AF=0.3862;AFR_AF=0.4297;EUR_AF=0.4503;SAS_AF=0.3466;AA=T|||;VT=SNP
8	1418823	rs4875862	G	A	100	PASS	AC=3043;AF=0.607628;AN=5008;NS=2504;DP=14900;EAS_AF=0.5298;AMR_AF=0.5764;AFR_AF=0.6762;EUR_AF=0.6889;SAS_AF=0.5337;AA=A|||;VT=SNP
8	1419763	rs34020885	C	G	100	PASS	AC=1564;AF=0.3123;AN=5008;NS=2504;DP=12363;EAS_AF=0.2183;AMR_AF=0.3746;AFR_AF=0.2322;EUR_AF=0.4453;SAS_AF=0.3364;AA=C|||;VT=SNP
8	1421238	rs34620280	A	C	100	PASS	AC=1599;AF=0.319289;AN=5008;NS=2504;DP=16729;EAS_AF=0.2173;AMR_AF=0.3746;AFR_AF=0.2466;EUR_AF=0.4533;SAS_AF=0.3456;AA=a|||;VT=SNP
8	1421678	rs2108122	G	A	100	PASS	AC=1307;AF=0.260982;AN=5008;NS=2504;DP=20516;EAS_AF=0.2212;AMR_AF=0.3329;AFR_AF=0.1301;EUR_AF=0.3986;SAS_AF=0.2863;AA=g|||;VT=SNP
8	1421774	rs2108123	C	T	100	PASS	AC=1325;AF=0.264577;AN=5008;NS=2504;DP=18760;EAS_AF=0.2222;AMR_AF=0.3213;AFR_AF=0.1467;EUR_AF=0.3986;SAS_AF=0.2894;AA=c|||;VT=SNP
8	1421859	rs2108124	T	C	100	PASS	AC=2695;AF=0.538139;AN=5008;NS=2504;DP=17567;EAS_AF=0.4792;AMR_AF=0.5922;AFR_AF=0.6112;EUR_AF=0.506;SAS_AF=0.4949;AA=c|||;VT=SNP
8	1421967	rs11995699	G	A	100	PASS	AC=2512;AF=0.501597;AN=5008;NS=2504;DP=19394;EAS_AF=0.4792;AMR_AF=0.5663;AFR_AF=0.4894;EUR_AF=0.502;SAS_AF=0.4949;AA=N|||;VT=SNP
8	1422073	rs6991371	A	G	100	PASS	AC=3009;AF=0.600839;AN=5008;NS=2504;DP=22008;EAS_AF=0.748;AMR_AF=0.6513;AFR_AF=0.5129;EUR_AF=0.6342;SAS_AF=0.498;AA=A|||;VT=SNP
8	1422190	rs6995634	T	C	100	PASS	AC=2799;AF=0.558906;AN=5008;NS=2504;DP=20793;EAS_AF=0.6806;AMR_AF=0.5922;AFR_AF=0.5363;EUR_AF=0.4722;SAS_AF=0.5297;AA=T|||;VT=SNP
8	1422203	rs6991558	A	C	100	PASS	AC=2885;AF=0.576078;AN=5008;NS=2504;DP=21032;EAS_AF=0.6895;AMR_AF=0.5908;AFR_AF=0.6006;EUR_AF=0.4652;SAS_AF=0.5297;AA=A|||;VT=SNP
8	1422520	rs10093054	T	C	100	PASS	AC=2201;AF=0.439497;AN=5008;NS=2504;DP=19942;EAS_AF=0.3234;AMR_AF=0.5922;AFR_AF=0.3608;EUR_AF=0.5447;SAS_AF=0.4489;AA=C|||;VT=SNP
8	1422590	rs11995880	G	A	100	PASS	AC=3226;AF=0.644169;AN=5008;NS=2504;DP=19082;EAS_AF=0.5635;AMR_AF=0.7133;AFR_AF=0.705;EUR_AF=0.6312;SAS_AF=0.6094;AA=A|||;VT=SNP
8	1423744	rs2404301	G	C	100	PASS	AC=3214;AF=0.641773;AN=5008;NS=2504;DP=16212;EAS_AF=0.5685;AMR_AF=0.719;AFR_AF=0.6861;EUR_AF=0.6332;SAS_AF=0.6115;AA=C|||;VT=SNP
8	1424147	rs9314428	T	C	100	PASS	AC=3221;AF=0.643171;AN=5008;NS=2504;DP=19333;EAS_AF=0.5675;AMR_AF=0.7277;AFR_AF=0.6861;EUR_AF=0.6342;SAS_AF=0.6125;AA=C|||;VT=SNP
8	1424794	rs4876064	T	C	100	PASS	AC=3266;AF=0.652157;AN=5008;NS=2504;DP=18658;EAS_AF=0.5675;AMR_AF=0.7233;AFR_AF=0.7239;EUR_AF=0.6342;SAS_AF=0.6104;AA=C|||;VT=SNP
8	1425210	rs4876065	T	G	100	PASS	AC=3269;AF=0.652756;AN=5008;NS=2504;DP=21619;EAS_AF=0.5675;AMR_AF=0.7248;AFR_AF=0.7254;EUR_AF=0.6342;SAS_AF=0.6104;AA=G|||;VT=SNP
8	1426387	rs1468414	A	G	100	PASS	AC=3306;AF=0.660144;AN=5008;NS=2504;DP=19335;EAS_AF=0.5595;AMR_AF=0.7248;AFR_AF=0.7602;EUR_AF=0.6342;SAS_AF=0.6094;AA=G|||;VT=SNP
8	1426499	rs1468415	A	G	100	PASS	AC=2628;AF=0.52476;AN=5008;NS=2504;DP=19986;EAS_AF=0.5377;AMR_AF=0.6916;AFR_AF=0.292;EUR_AF=0.6282;SAS_AF=0.6012;AA=A|||;VT=SNP
8	1426857	rs1468416	T	C	100	PASS	AC=3320;AF=0.662939;AN=5008;NS=2504;DP=17764;EAS_AF=0.5585;AMR_AF=0.7262;AFR_AF=0.7708;EUR_AF=0.6332;SAS_AF=0.6104;AA=c|||;VT=SNP
8	1427444	rs11995562	G	A	100	PASS	AC=2335;AF=0.466254;AN=5008;NS=2504;DP=18054;EAS_AF=0.5248;AMR_AF=0.6599;AFR_AF=0.0968;EUR_AF=0.6272;SAS_AF=0.6022;AA=G|||;VT=SNP
8	1429706	rs10099810	A	G	100	PASS	AC=3536;AF=0.70607;AN=5008;NS=2504;DP=10298;EAS_AF=0.8978;AMR_AF=0.853;AFR_AF=0.2769;EUR_AF=0.8529;SAS_AF=0.8333;AA=g|||;VT=SNP
8	1429743	rs13279478	G	C	100	PASS	AC=3368;AF=0.672524;AN=5008;NS=2504;DP=13670;EAS_AF=0.5635;AMR_AF=0.7305;AFR_AF=0.8011;EUR_AF=0.6332;SAS_AF=0.6104;AA=c|||;VT=SNP
8	1429909	rs4875863	T	G	100	PASS	AC=2620;AF=0.523163;AN=5008;NS=2504;DP=15148;EAS_AF=0.5645;AMR_AF=0.6859;AFR_AF=0.2602;EUR_AF=0.6302;SAS_AF=0.6104;AA=G|||;VT=SNP
8	1430681	rs10106787	T	C	100	PASS	AC=3114;AF=0.621805;AN=5008;NS=2504;DP=18449;EAS_AF=0.5724;AMR_AF=0.7147;AFR_AF=0.6104;EUR_AF=0.6342;SAS_AF=0.6094;AA=C|||;VT=SNP
8	1430954	rs10089562	C	G	100	PASS	AC=3359;AF=0.670727;AN=5008;NS=2504;DP=15255;EAS_AF=0.5615;AMR_AF=0.7262;AFR_AF=0.7995;EUR_AF=0.6352;SAS_AF=0.6063;AA=G|||;VT=SNP
8	1431067	rs11774603	G	C	100	PASS	AC=2865;AF=0.572085;AN=5008;NS=2504;DP=17564;EAS_AF=0.5694;AMR_AF=0.7061;AFR_AF=0.472;EUR_AF=0.6332;SAS_AF=0.5521;AA=G|||;VT=SNP
8	1432052	rs7814458	T	G	100	PASS	AC=2559;AF=0.510982;AN=5008;NS=2504;DP=22074;EAS_AF=0.5159;AMR_AF=0.6816;AFR_AF=0.2678;EUR_AF=0.6282;SAS_AF=0.593;AA=T|||;VT=SNP
8	1435078	rs11994904	A	G	100	PASS	AC=3402;AF=0.679313;AN=5008;NS=2504;DP=16613;EAS_AF=0.5823;AMR_AF=0.7161;AFR_AF=0.8464;EUR_AF=0.6282;SAS_AF=0.5798;AA=G|||;VT=SNP
8	1436032	rs2108126	G	A	100	PASS	AC=2441;AF=0.48742;AN=5008;NS=2504;DP=20948;EAS_AF=0.4802;AMR_AF=0.6744;AFR_AF=0.2474;EUR_AF=0.6093;SAS_AF=0.5613;AA=G|||;VT=SNP
8	1436644	rs11136399	G	A	100	PASS	AC=2870;AF=0.573083;AN=5008;NS=2504;DP=19459;EAS_AF=0.5198;AMR_AF=0.6873;AFR_AF=0.531;EUR_AF=0.6113;SAS_AF=0.5644;AA=A|||;VT=SNP
8	1437711	rs7843102	T	A	100	PASS	AC=3356;AF=0.670128;AN=5008;NS=2504;DP=19874;EAS_AF=0.5565;AMR_AF=0.7147;AFR_AF=0.8457;EUR_AF=0.6193;SAS_AF=0.5706;AA=A|||;VT=SNP
8	1437714	rs7839346	A	G	100	PASS	AC=3364;AF=0.671725;AN=5008;NS=2504;DP=19886;EAS_AF=0.5675;AMR_AF=0.7133;AFR_AF=0.8457;EUR_AF=0.6173;SAS_AF=0.5706;AA=G|||;VT=SNP
8	1438024	rs4461925	T	A	100	PASS	AC=2731;AF=0.545327;AN=5008;NS=2504;DP=19692;EAS_AF=0.5685;AMR_AF=0.6873;AFR_AF=0.3729;EUR_AF=0.6193;SAS_AF=0.5777;AA=A|||;VT=SNP
8	1438359	rs2896919	T	A	100	PASS	AC=2906;AF=0.580272;AN=5008;NS=2504;DP=16933;EAS_AF=0.5407;AMR_AF=0.6931;AFR_AF=0.5265;EUR_AF=0.6193;SAS_AF=0.5736;AA=A|||;VT=SNP
8	1439390	rs13250091	C	G	100	PASS	AC=2606;AF=0.520367;AN=5008;NS=2504;DP=10603;EAS_AF=0.5615;AMR_AF=0.6758;AFR_AF=0.2897;EUR_AF=0.6203;SAS_AF=0.5767;AA=C|||;VT=SNP
8	1439795	rs12542312	T	C	100	PASS	AC=1612;AF=0.321885;AN=5008;NS=2504;DP=16472;EAS_AF=0.1071;AMR_AF=0.1614;AFR_AF=0.8064;EUR_AF=0.1322;SAS_AF=0.1973;AA=C|||;VT=SNP
8	1440035	rs4140956	G	C	100	PASS	AC=1167;AF=0.233027;AN=5008;NS=2504;DP=18361;EAS_AF=0.2252;AMR_AF=0.3242;AFR_AF=0.0643;EUR_AF=0.3529;SAS_AF=0.2812;AA=G|||;VT=SNP
8	1440087	rs4140955	G	A	100	PASS	AC=2462;AF=0.491613;AN=5008;NS=2504;DP=15683;EAS_AF=0.5288;AMR_AF=0.6095;AFR_AF=0.2716;EUR_AF=0.6083;SAS_AF=0.547;AA=A|||;VT=SNP
8	1440121	rs4140954	T	C	100	PASS	AC=3147;AF=0.628395;AN=5008;NS=2504;DP=16052;EAS_AF=0.5327;AMR_AF=0.6542;AFR_AF=0.7625;EUR_AF=0.6103;SAS_AF=0.546;AA=C|||;VT=SNP
8	1440390	rs17063979	G	C	100	PASS	AC=696;AF=0.138978;AN=5008;NS=2504;DP=18773;EAS_AF=0.0893;AMR_AF=0.1095;AFR_AF=0.1543;EUR_AF=0.1372;SAS_AF=0.1922;AA=G|||;VT=SNP
8	1440753	rs12544819	G	C	100	PASS	AC=1290;AF=0.257588;AN=5008;NS=2504;DP=16140;EAS_AF=0.37;AMR_AF=0.2233;AFR_AF=0.0189;EUR_AF=0.336;SAS_AF=0.408;AA=G|||;VT=SNP
8	1440839	rs7845120	C	T	100	PASS	AC=3062;AF=0.611422;AN=5008;NS=2504;DP=14836;EAS_AF=0.5585;AMR_AF=0.7032;AFR_AF=0.643;EUR_AF=0.6193;SAS_AF=0.5501;AA=T|||;VT=SNP
8	1441078	rs73172573	G	A	100	PASS	AC=907;AF=0.18111;AN=5008;NS=2504;DP=19560;EAS_AF=0.3472;AMR_AF=0.147;AFR_AF=0.0151;EUR_AF=0.2157;SAS_AF=0.2229;AA=G|||;VT=SNP
8	1443066	rs4876066	G	C	100	PASS	AC=3648;AF=0.728435;AN=5008;NS=2504;DP=17084;EAS_AF=0.5645;AMR_AF=0.7723;AFR_AF=0.8328;EUR_AF=0.7097;SAS_AF=0.7444;AA=C|||;VT=SNP
8	1444239	rs13279729	G	A	100	PASS	AC=2601;AF=0.519369;AN=5008;NS=2504;DP=18605;EAS_AF=0.5476;AMR_AF=0.6542;AFR_AF=0.3555;EUR_AF=0.5855;SAS_AF=0.5481;AA=G|||;VT=SNP
8	1444292	rs7015086	A	G	100	PASS	AC=3686;AF=0.736022;AN=5008;NS=2504;DP=19489;EAS_AF=0.5764;AMR_AF=0.7752;AFR_AF=0.8495;EUR_AF=0.7107;SAS_AF=0.7454;AA=G|||;VT=SNP
8	1444499	rs4876067	T	C	100	PASS	AC=3669;AF=0.732628;AN=5008;NS=2504;DP=17324;EAS_AF=0.5625;AMR_AF=0.7752;AFR_AF=0.8502;EUR_AF=0.7097;SAS_AF=0.7423;AA=C|||;VT=SNP
8	1444871	rs4876068	A	T	100	PASS	AC=2552;AF=0.509585;AN=5008;NS=2504;DP=19281;EAS_AF=0.5437;AMR_AF=0.6643;AFR_AF=0.1641;EUR_AF=0.6322;SAS_AF=0.7055;AA=A|||;VT=SNP
8	1445111	rs4875864	G	A	100	PASS	AC=2300;AF=0.459265;AN=5008;NS=2504;DP=20544;EAS_AF=0.5288;AMR_AF=0.6427;AFR_AF=0.1581;EUR_AF=0.5765;SAS_AF=0.544;AA=G|||;VT=SNP
8	1445874	rs4876069	G	A	100	PASS	AC=2690;AF=0.537141;AN=5008;NS=2504;DP=19529;EAS_AF=0.5347;AMR_AF=0.6744;AFR_AF=0.2542;EUR_AF=0.6352;SAS_AF=0.7239;AA=G|||;VT=SNP
8	1446009	rs4876070	G	A	100	PASS	AC=3203;AF=0.639577;AN=5008;NS=2504;DP=20279;EAS_AF=0.5347;AMR_AF=0.7089;AFR_AF=0.6233;EUR_AF=0.6362;SAS_AF=0.7239;AA=A|||;VT=SNP
8	1446506	rs6995918	T	C	100	PASS	AC=2965;AF=0.592053;AN=5008;NS=2504;DP=18745;EAS_AF=0.4583;AMR_AF=0.6873;AFR_AF=0.5091;EUR_AF=0.6362;SAS_AF=0.729;AA=T|||;VT=SNP
8	1446579	rs12543006	T	C	100	PASS	AC=136;AF=0.0271565;AN=5008;NS=2504;DP=18052;EAS_AF=0.0952;AMR_AF=0.0231;AFR_AF=0.003;EUR_AF=0.0139;SAS_AF=0.0061;AA=T|||;VT=SNP
8	1447199	rs4875865	C	T	100	PASS	AC=2526;AF=0.504393;AN=5008;NS=2504;DP=21172;EAS_AF=0.4474;AMR_AF=0.6643;AFR_AF=0.2027;EUR_AF=0.6332;SAS_AF=0.7249;AA=C|||;VT=SNP
8	1447477	rs4875866	T	C	100	PASS	AC=3640;AF=0.726837;AN=5008;NS=2504;DP=21135;EAS_AF=0.5565;AMR_AF=0.804;AFR_AF=0.767;EUR_AF=0.7396;SAS_AF=0.7802;AA=C|||;VT=SNP
8	1447889	rs7002098	T	A	100	PASS	AC=3502;AF=0.699281;AN=5008;NS=2504;DP=17866;EAS_AF=0.5575;AMR_AF=0.7392;AFR_AF=0.7867;EUR_AF=0.6471;SAS_AF=0.7526;AA=A|||;VT=SNP
8	1447923	rs11774149	C	A	100	PASS	AC=2739;AF=0.546925;AN=5008;NS=2504;DP=17605;EAS_AF=0.4563;AMR_AF=0.6916;AFR_AF=0.3457;EUR_AF=0.6262;SAS_AF=0.728;AA=A|||;VT=SNP
8	1448090	rs11136400	C	T	100	PASS	AC=3491;AF=0.697085;AN=5008;NS=2504;DP=13356;EAS_AF=0.5575;AMR_AF=0.7349;AFR_AF=0.7829;EUR_AF=0.6431;SAS_AF=0.7536;AA=T|||;VT=SNP
8	1448256	rs12543850	A	C	100	PASS	AC=157;AF=0.0313498;AN=5008;NS=2504;DP=18732;EAS_AF=0.0933;AMR_AF=0.0317;AFR_AF=0.0129;EUR_AF=0.0189;SAS_AF=0.0051;AA=A|||;VT=SNP
8	1449183	rs2286216	T	C	100	PASS	AC=3417;AF=0.682308;AN=5008;NS=2504;DP=18723;EAS_AF=0.5575;AMR_AF=0.7968;AFR_AF=0.6127;EUR_AF=0.7326;SAS_AF=0.772;AA=C|||;VT=SNP
8	1449268	rs2286217	T	C	100	PASS	AC=738;AF=0.147364;AN=5008;NS=2504;DP=20696;EAS_AF=0.1091;AMR_AF=0.0648;AFR_AF=0.4153;EUR_AF=0.0199;SAS_AF=0.0143;AA=T|||;VT=SNP
8	1449396	rs2286218	G	A	100	PASS	AC=641;AF=0.127995;AN=5008;NS=2504;DP=20341;EAS_AF=0.1131;AMR_AF=0.0591;AFR_AF=0.3427;EUR_AF=0.0189;SAS_AF=0.0143;AA=A|||;VT=SNP
8	1450499	rs4876071	G	A	100	PASS	AC=3087;AF=0.616414;AN=5008;NS=2504;DP=20310;EAS_AF=0.5466;AMR_AF=0.7017;AFR_AF=0.6558;EUR_AF=0.5915;SAS_AF=0.6002;AA=A|||;VT=SNP
8	1450640	rs4876072	T	C	100	PASS	AC=3098;AF=0.61861;AN=5008;NS=2504;DP=19297;EAS_AF=0.4514;AMR_AF=0.7738;AFR_AF=0.4705;EUR_AF=0.7336;SAS_AF=0.7628;AA=T|||;VT=SNP
8	1451089	rs1859679	A	G	100	PASS	AC=3664;AF=0.731629;AN=5008;NS=2504;DP=16610;EAS_AF=0.5615;AMR_AF=0.8141;AFR_AF=0.7791;EUR_AF=0.7386;SAS_AF=0.7771;AA=G|||;VT=SNP
8	1451771	rs7006345	T	C	100	PASS	AC=3711;AF=0.741014;AN=5008;NS=2504;DP=21189;EAS_AF=0.5605;AMR_AF=0.8156;AFR_AF=0.8147;EUR_AF=0.7356;SAS_AF=0.7802;AA=C|||;VT=SNP
8	1452292	rs11136401	A	T	100	PASS	AC=2957;AF=0.590455;AN=5008;NS=2504;DP=17388;EAS_AF=0.4583;AMR_AF=0.7248;AFR_AF=0.4418;EUR_AF=0.662;SAS_AF=0.7587;AA=A|||;VT=SNP
8	1452527	rs11136402	G	A	100	PASS	AC=3141;AF=0.627196;AN=5008;NS=2504;DP=20574;EAS_AF=0.5506;AMR_AF=0.7104;AFR_AF=0.6793;EUR_AF=0.5974;SAS_AF=0.6074;AA=A|||;VT=SNP
8	1452967	rs4876073	G	A	100	PASS	AC=2416;AF=0.482428;AN=5008;NS=2504;DP=20822;EAS_AF=0.4385;AMR_AF=0.6455;AFR_AF=0.2927;EUR_AF=0.5795;SAS_AF=0.5685;AA=G|||;VT=SNP
8	1453439	rs4875867	A	C	100	PASS	AC=3116;AF=0.622204;AN=5008;NS=2504;DP=18836;EAS_AF=0.4484;AMR_AF=0.7839;AFR_AF=0.4637;EUR_AF=0.7425;SAS_AF=0.7771;AA=A|||;VT=SNP
8	1453450	rs4876074	T	C	100	PASS	AC=3115;AF=0.622005;AN=5008;NS=2504;DP=19190;EAS_AF=0.4484;AMR_AF=0.7839;AFR_AF=0.4637;EUR_AF=0.7425;SAS_AF=0.7761;AA=T|||;VT=SNP
8	1453931	rs11778311	A	G	100	PASS	AC=677;AF=0.135184;AN=5008;NS=2504;DP=17038;EAS_AF=0.005;AMR_AF=0.1311;AFR_AF=0.2171;EUR_AF=0.1769;SAS_AF=0.1186;AA=a|||;VT=SNP
8	1454594	rs2404617	T	C	100	PASS	AC=3445;AF=0.687899;AN=5008;NS=2504;DP=18312;EAS_AF=0.4623;AMR_AF=0.8026;AFR_AF=0.6899;EUR_AF=0.7386;SAS_AF=0.7843;AA=C|||;VT=SNP
8	1455270	rs4876075	A	C	100	PASS	AC=2780;AF=0.555112;AN=5008;NS=2504;DP=15980;EAS_AF=0.4722;AMR_AF=0.7176;AFR_AF=0.3351;EUR_AF=0.6402;SAS_AF=0.7352;AA=A|||;VT=SNP
8	1455734	rs11136403	T	C	100	PASS	AC=3620;AF=0.722843;AN=5008;NS=2504;DP=9233;EAS_AF=0.4722;AMR_AF=0.8112;AFR_AF=0.8011;EUR_AF=0.7435;SAS_AF=0.7914;AA=C|||;VT=SNP
8	1457027	rs10088143	A	G	100	PASS	AC=2404;AF=0.480032;AN=5008;NS=2504;DP=11845;EAS_AF=0.4444;AMR_AF=0.5807;AFR_AF=0.3169;EUR_AF=0.4682;SAS_AF=0.6779;AA=A|||;VT=SNP
8	1457345	rs9314430	A	G	100	PASS	AC=2474;AF=0.49401;AN=5008;NS=2504;DP=12722;EAS_AF=0.4524;AMR_AF=0.5807;AFR_AF=0.3585;EUR_AF=0.4682;SAS_AF=0.6851;AA=A|||;VT=SNP
8	1458045	rs4875869	C	A	100	PASS	AC=2955;AF=0.590056;AN=5008;NS=2504;DP=18397;EAS_AF=0.4544;AMR_AF=0.6657;AFR_AF=0.4796;EUR_AF=0.6203;SAS_AF=0.7945;AA=C|||;VT=SNP
8	1458850	rs4876078	C	G	100	PASS	AC=2281;AF=0.455471;AN=5008;NS=2504;DP=21089;EAS_AF=0.4405;AMR_AF=0.5576;AFR_AF=0.2413;EUR_AF=0.4682;SAS_AF=0.6748;AA=C|||;VT=SNP
8	1458960	rs7835872	T	C	100	PASS	AC=2334;AF=0.466054;AN=5008;NS=2504;DP=20755;EAS_AF=0.4405;AMR_AF=0.5605;AFR_AF=0.2769;EUR_AF=0.4702;SAS_AF=0.6769;AA=T|||;VT=SNP
8	1458970	rs7835879	T	C	100	PASS	AC=3183;AF=0.635583;AN=5008;NS=2504;DP=20937;EAS_AF=0.4593;AMR_AF=0.7176;AFR_AF=0.5696;EUR_AF=0.6779;SAS_AF=0.8047;AA=C|||;VT=SNP
8	1458973	rs7832062	A	G	100	PASS	AC=2337;AF=0.466653;AN=5008;NS=2504;DP=21081;EAS_AF=0.4405;AMR_AF=0.5605;AFR_AF=0.2799;EUR_AF=0.4702;SAS_AF=0.6759;AA=A|||;VT=SNP
8	1459304	rs10110006	C	G	100	PASS	AC=2515;AF=0.502196;AN=5008;NS=2504;DP=27356;EAS_AF=0.4534;AMR_AF=0.5735;AFR_AF=0.3623;EUR_AF=0.4761;SAS_AF=0.7178;AA=T|||;VT=SNP
8	1459976	rs6997566	C	T	100	PASS	AC=2337;AF=0.466653;AN=5008;NS=2504;DP=28180;EAS_AF=0.4395;AMR_AF=0.5591;AFR_AF=0.2806;EUR_AF=0.4692;SAS_AF=0.6779;AA=C|||;VT=SNP
8	1460750	rs28412344	G	A	100	PASS	AC=2607;AF=0.520567;AN=5008;NS=2504;DP=19102;EAS_AF=0.4534;AMR_AF=0.6023;AFR_AF=0.388;EUR_AF=0.506;SAS_AF=0.726;AA=G|||;VT=SNP
8	1460781	rs4876079	T	C	100	PASS	AC=3196;AF=0.638179;AN=5008;NS=2504;DP=20201;EAS_AF=0.4603;AMR_AF=0.7219;AFR_AF=0.5719;EUR_AF=0.6809;SAS_AF=0.8078;AA=C|||;VT=SNP
8	1460796	rs4876080	A	C	100	PASS	AC=3193;AF=0.63758;AN=5008;NS=2504;DP=20225;EAS_AF=0.4593;AMR_AF=0.7205;AFR_AF=0.5726;EUR_AF=0.6789;SAS_AF=0.8078;AA=C|||;VT=SNP
8	1461167	rs4876081	A	G	100	PASS	AC=3022;AF=0.603435;AN=5008;NS=2504;DP=19282;EAS_AF=0.4593;AMR_AF=0.683;AFR_AF=0.5045;EUR_AF=0.6332;SAS_AF=0.7986;AA=A|||;VT=SNP
8	1461194	rs9314432	T	C	100	PASS	AC=3109;AF=0.620807;AN=5008;NS=2504;DP=19666;EAS_AF=0.4583;AMR_AF=0.7133;AFR_AF=0.5242;EUR_AF=0.666;SAS_AF=0.8067;AA=C|||;VT=SNP
8	1461909	rs757880	T	C	100	PASS	AC=3165;AF=0.631989;AN=5008;NS=2504;DP=19647;EAS_AF=0.4573;AMR_AF=0.7176;AFR_AF=0.5651;EUR_AF=0.666;SAS_AF=0.8067;AA=C|||;VT=SNP
8	1462268	rs2404618	C	T	100	PASS	AC=2488;AF=0.496805;AN=5008;NS=2504;DP=19079;EAS_AF=0.4494;AMR_AF=0.5663;AFR_AF=0.3578;EUR_AF=0.4652;SAS_AF=0.7168;AA=C|||;VT=SNP
8	1463206	rs11782023	A	G	100	PASS	AC=3172;AF=0.633387;AN=5008;NS=2504;DP=20987;EAS_AF=0.4573;AMR_AF=0.7147;AFR_AF=0.5696;EUR_AF=0.669;SAS_AF=0.8067;AA=G|||;VT=SNP
8	1463589	rs13439175	C	T	100	PASS	AC=723;AF=0.144369;AN=5008;NS=2504;DP=25501;EAS_AF=0.254;AMR_AF=0.1282;AFR_AF=0.0098;EUR_AF=0.1511;SAS_AF=0.2178;AA=c|||;VT=SNP
8	1463750	rs4876082	A	G	100	PASS	AC=2380;AF=0.47524;AN=5008;NS=2504;DP=27142;EAS_AF=0.4355;AMR_AF=0.5605;AFR_AF=0.2965;EUR_AF=0.4612;SAS_AF=0.7117;AA=a|||;VT=SNP
8	1464439	rs4537327	G	A	100	PASS	AC=2386;AF=0.476438;AN=5008;NS=2504;DP=29956;EAS_AF=0.4355;AMR_AF=0.5605;AFR_AF=0.3003;EUR_AF=0.4612;SAS_AF=0.7127;AA=N|||;VT=SNP
8	1465161	rs7006320	A	C	100	PASS	AC=3564;AF=0.711661;AN=5008;NS=2504;DP=19726;EAS_AF=0.4563;AMR_AF=0.7507;AFR_AF=0.8427;EUR_AF=0.669;SAS_AF=0.8139;AA=c|||;VT=SNP
8	1465415	rs7006701	A	G	100	PASS	AC=2869;AF=0.572883;AN=5008;NS=2504;DP=18125;EAS_AF=0.4484;AMR_AF=0.598;AFR_AF=0.6248;EUR_AF=0.4652;SAS_AF=0.7239;AA=c|||;VT=SNP
8	1465824	rs10087292	G	A	100	PASS	AC=2390;AF=0.477236;AN=5008;NS=2504;DP=16387;EAS_AF=0.4474;AMR_AF=0.5591;AFR_AF=0.2897;EUR_AF=0.4622;SAS_AF=0.7188;AA=G|||;VT=SNP
8	1466044	rs876664	A	G	100	PASS	AC=3124;AF=0.623802;AN=5008;NS=2504;DP=19405;EAS_AF=0.4534;AMR_AF=0.6902;AFR_AF=0.5779;EUR_AF=0.6362;SAS_AF=0.8016;AA=G|||;VT=SNP
8	1467561	rs7831798	C	A	100	PASS	AC=3576;AF=0.714058;AN=5008;NS=2504;DP=19977;EAS_AF=0.5456;AMR_AF=0.7594;AFR_AF=0.7844;EUR_AF=0.663;SAS_AF=0.8129;AA=C|||;VT=SNP
8	1467634	rs6558477	A	G	100	PASS	AC=3641;AF=0.727037;AN=5008;NS=2504;DP=19530;EAS_AF=0.5427;AMR_AF=0.7565;AFR_AF=0.8464;EUR_AF=0.6491;SAS_AF=0.8149;AA=G|||;VT=SNP
8	1467648	rs9314433	C	A	100	PASS	AC=1054;AF=0.210463;AN=5008;NS=2504;DP=19550;EAS_AF=0.1071;AMR_AF=0.1671;AFR_AF=0.4349;EUR_AF=0.167;SAS_AF=0.089;AA=C|||;VT=SNP
8	1467753	rs7815339	A	G	100	PASS	AC=3545;AF=0.707867;AN=5008;NS=2504;DP=18391;EAS_AF=0.5347;AMR_AF=0.7522;AFR_AF=0.7821;EUR_AF=0.6501;SAS_AF=0.8139;AA=A|||;VT=SNP
8	1468188	rs10096551	C	T	100	PASS	AC=2580;AF=0.515176;AN=5008;NS=2504;DP=16311;EAS_AF=0.4187;AMR_AF=0.6239;AFR_AF=0.4168;EUR_AF=0.5636;SAS_AF=0.6207;AA=C|||;VT=SNP
8	1468337	rs1558024	A	G	100	PASS	AC=1925;AF=0.384385;AN=5008;NS=2504;DP=18418;EAS_AF=0.4107;AMR_AF=0.5173;AFR_AF=0.1566;EUR_AF=0.4095;SAS_AF=0.545;AA=a|||;VT=SNP
8	1468360	rs17828263	G	T	100	PASS	AC=905;AF=0.180711;AN=5008;NS=2504;DP=18127;EAS_AF=0.122;AMR_AF=0.1095;AFR_AF=0.3192;EUR_AF=0.0895;SAS_AF=0.1984;AA=G|||;VT=SNP
8	1468400	rs11994379	C	A	100	PASS	AC=1772;AF=0.353834;AN=5008;NS=2504;DP=17426;EAS_AF=0.1349;AMR_AF=0.2478;AFR_AF=0.705;EUR_AF=0.2604;SAS_AF=0.2761;AA=A|||;VT=SNP
8	1468443	rs882121	C	T	100	PASS	AC=2369;AF=0.473043;AN=5008;NS=2504;DP=17277;EAS_AF=0.4296;AMR_AF=0.6182;AFR_AF=0.2519;EUR_AF=0.5626;SAS_AF=0.6217;AA=C|||;VT=SNP
8	1468468	rs882119	T	C	100	PASS	AC=1112;AF=0.222045;AN=5008;NS=2504;DP=17572;EAS_AF=0.122;AMR_AF=0.111;AFR_AF=0.6036;EUR_AF=0.0378;SAS_AF=0.0777;AA=C|||;VT=SNP
8	1468968	rs757882	T	C	100	PASS	AC=3019;AF=0.602835;AN=5008;NS=2504;DP=20470;EAS_AF=0.4385;AMR_AF=0.7003;AFR_AF=0.4879;EUR_AF=0.6531;SAS_AF=0.8067;AA=T|||;VT=SNP
8	1469170	rs757883	G	C	100	PASS	AC=2163;AF=0.431909;AN=5008;NS=2504;DP=16993;EAS_AF=0.4107;AMR_AF=0.5231;AFR_AF=0.3238;EUR_AF=0.4125;SAS_AF=0.5552;AA=C|||;VT=SNP
8	1469213	rs2020405	A	G	100	PASS	AC=3029;AF=0.604832;AN=5008;NS=2504;DP=18403;EAS_AF=0.4315;AMR_AF=0.7075;AFR_AF=0.497;EUR_AF=0.662;SAS_AF=0.7975;AA=A|||;VT=SNP
8	1470419	rs13257864	G	A	100	PASS	AC=2995;AF=0.598043;AN=5008;NS=2504;DP=20451;EAS_AF=0.4256;AMR_AF=0.6974;AFR_AF=0.4924;EUR_AF=0.6461;SAS_AF=0.7986;AA=G|||;VT=SNP
8	1470921	rs13268384	C	T	100	PASS	AC=3372;AF=0.673323;AN=5008;NS=2504;DP=18232;EAS_AF=0.4375;AMR_AF=0.732;AFR_AF=0.7352;EUR_AF=0.6511;SAS_AF=0.8139;AA=T|||;VT=SNP
8	1471104	rs7009907	A	G	100	PASS	AC=3446;AF=0.688099;AN=5008;NS=2504;DP=19791;EAS_AF=0.4375;AMR_AF=0.7378;AFR_AF=0.7874;EUR_AF=0.6521;SAS_AF=0.8139;AA=a|||;VT=SNP
8	1471310	rs6558478	C	T	100	PASS	AC=3366;AF=0.672125;AN=5008;NS=2504;DP=16174;EAS_AF=0.4365;AMR_AF=0.7305;AFR_AF=0.7337;EUR_AF=0.6511;SAS_AF=0.8119;AA=T|||;VT=SNP
8	1471389	rs6558479	T	C	100	PASS	AC=3542;AF=0.707268;AN=5008;NS=2504;DP=18007;EAS_AF=0.4365;AMR_AF=0.7421;AFR_AF=0.8578;EUR_AF=0.6531;SAS_AF=0.8139;AA=C|||;VT=SNP
8	1471609	rs55928340	C	A	100	PASS	AC=2483;AF=0.495807;AN=5008;NS=2504;DP=15116;EAS_AF=0.4196;AMR_AF=0.5965;AFR_AF=0.3419;EUR_AF=0.505;SAS_AF=0.7014;AA=C|||;VT=SNP
8	1471610	rs55670698	G	T	100	PASS	AC=2484;AF=0.496006;AN=5008;NS=2504;DP=15122;EAS_AF=0.4196;AMR_AF=0.5965;AFR_AF=0.3427;EUR_AF=0.505;SAS_AF=0.7014;AA=G|||;VT=SNP
8	1472150	rs7826386	C	T	100	PASS	AC=3333;AF=0.665535;AN=5008;NS=2504;DP=18444;EAS_AF=0.4226;AMR_AF=0.7291;AFR_AF=0.7277;EUR_AF=0.6491;SAS_AF=0.8037;AA=T|||;VT=SNP
8	1472227	rs11787205	C	T	100	PASS	AC=900;AF=0.179712;AN=5008;NS=2504;DP=18191;EAS_AF=0.1567;AMR_AF=0.2795;AFR_AF=0.0295;EUR_AF=0.2386;SAS_AF=0.2751;AA=C|||;VT=SNP
8	1472703	rs4876084	A	T	100	PASS	AC=3967;AF=0.792133;AN=5008;NS=2504;DP=16874;EAS_AF=0.5456;AMR_AF=0.8228;AFR_AF=0.9773;EUR_AF=0.7316;SAS_AF=0.8364;AA=T|||;VT=SNP
8	1473013	rs6986584	T	G	100	PASS	AC=3535;AF=0.705871;AN=5008;NS=2504;DP=19302;EAS_AF=0.4345;AMR_AF=0.7392;AFR_AF=0.8608;EUR_AF=0.6521;SAS_AF=0.8078;AA=G|||;VT=SNP
8	1474974	rs11775451	T	G	100	PASS	AC=1999;AF=0.399161;AN=5008;NS=2504;DP=18403;EAS_AF=0.4058;AMR_AF=0.5115;AFR_AF=0.2163;EUR_AF=0.4135;SAS_AF=0.545;AA=T|||;VT=SNP
8	1475357	rs7012381	C	T	100	PASS	AC=2465;AF=0.492212;AN=5008;NS=2504;DP=20790;EAS_AF=0.4137;AMR_AF=0.5749;AFR_AF=0.357;EUR_AF=0.495;SAS_AF=0.6943;AA=C|||;VT=SNP
8	1476193	rs2404619	G	C	100	PASS	AC=1962;AF=0.391773;AN=5008;NS=2504;DP=19468;EAS_AF=0.4038;AMR_AF=0.5086;AFR_AF=0.2065;EUR_AF=0.4165;SAS_AF=0.5215;AA=G|||;VT=SNP
8	1476890	rs11136404	C	T	100	PASS	AC=536;AF=0.107029;AN=5008;NS=2504;DP=17761;EAS_AF=0.005;AMR_AF=0.1196;AFR_AF=0.1475;EUR_AF=0.1541;SAS_AF=0.1002;AA=C|||;VT=SNP
8	1476901	rs28439223	C	G	100	PASS	AC=2466;AF=0.492412;AN=5008;NS=2504;DP=17607;EAS_AF=0.4196;AMR_AF=0.5764;AFR_AF=0.3533;EUR_AF=0.495;SAS_AF=0.6933;AA=C|||;VT=SNP
8	1477213	rs4457358	C	A	100	PASS	AC=2826;AF=0.564297;AN=5008;NS=2504;DP=19313;EAS_AF=0.4325;AMR_AF=0.6023;AFR_AF=0.593;EUR_AF=0.498;SAS_AF=0.7025;AA=A|||;VT=SNP
8	1477225	rs4242536	A	G	100	PASS	AC=2479;AF=0.495008;AN=5008;NS=2504;DP=19481;EAS_AF=0.4206;AMR_AF=0.5764;AFR_AF=0.3563;EUR_AF=0.5;SAS_AF=0.6963;AA=A|||;VT=SNP
8	1477298	rs4467958	T	G	100	PASS	AC=2571;AF=0.513379;AN=5008;NS=2504;DP=18165;EAS_AF=0.1984;AMR_AF=0.5749;AFR_AF=0.6649;EUR_AF=0.498;SAS_AF=0.6053;AA=G|||;VT=SNP
8	1477507	rs4338133	T	C	100	PASS	AC=2469;AF=0.493011;AN=5008;NS=2504;DP=19879;EAS_AF=0.4196;AMR_AF=0.5735;AFR_AF=0.354;EUR_AF=0.496;SAS_AF=0.6963;AA=T|||;VT=SNP
8	1477561	rs4472543	T	C	100	PASS	AC=2088;AF=0.416933;AN=5008;NS=2504;DP=19437;EAS_AF=0.4375;AMR_AF=0.5115;AFR_AF=0.2716;EUR_AF=0.4155;SAS_AF=0.5266;AA=T|||;VT=SNP
8	1479075	rs6994143	G	A	100	PASS	AC=1721;AF=0.34365;AN=5008;NS=2504;DP=17576;EAS_AF=0.1716;AMR_AF=0.4265;AFR_AF=0.3313;EUR_AF=0.335;SAS_AF=0.4877;AA=G|||;VT=SNP
8	1479213	rs6995487	C	G	100	PASS	AC=707;AF=0.141174;AN=5008;NS=2504;DP=17919;EAS_AF=0.0159;AMR_AF=0.1311;AFR_AF=0.2511;EUR_AF=0.161;SAS_AF=0.1084;AA=G|||;VT=SNP
8	1479237	rs7015237	A	G	100	PASS	AC=667;AF=0.133187;AN=5008;NS=2504;DP=17647;EAS_AF=0.005;AMR_AF=0.1311;AFR_AF=0.2368;EUR_AF=0.1571;SAS_AF=0.1022;AA=A|||;VT=SNP
8	1479628	rs11136405	T	A	100	PASS	AC=1724;AF=0.344249;AN=5008;NS=2504;DP=14178;EAS_AF=0.1716;AMR_AF=0.4265;AFR_AF=0.3396;EUR_AF=0.337;SAS_AF=0.4775;AA=T|||;VT=SNP
8	1480178	rs71516195	G	A	100	PASS	AC=323;AF=0.0644968;AN=5008;NS=2504;DP=19706;EAS_AF=0.005;AMR_AF=0.1052;AFR_AF=0.0182;EUR_AF=0.1551;SAS_AF=0.0665;AA=G|||;VT=SNP
8	1480965	rs17748677	A	C	100	PASS	AC=765;AF=0.152756;AN=5008;NS=2504;DP=17059;EAS_AF=0.251;AMR_AF=0.1542;AFR_AF=0.0159;EUR_AF=0.159;SAS_AF=0.229;AA=A|||;VT=SNP
8	1481567	rs34831613	C	T	100	PASS	AC=510;AF=0.101837;AN=5008;NS=2504;DP=8704;EAS_AF=0.005;AMR_AF=0.1196;AFR_AF=0.1188;EUR_AF=0.167;SAS_AF=0.0992;AA=C|||;VT=SNP
8	1481708	rs4876085	G	C	100	PASS	AC=3367;AF=0.672324;AN=5008;NS=2504;DP=15344;EAS_AF=0.4474;AMR_AF=0.7248;AFR_AF=0.7141;EUR_AF=0.669;SAS_AF=0.8139;AA=C|||;VT=SNP
8	1482734	rs4875872	C	T	100	PASS	AC=1211;AF=0.241813;AN=5008;NS=2504;DP=18755;EAS_AF=0.1637;AMR_AF=0.3545;AFR_AF=0.1989;EUR_AF=0.2505;SAS_AF=0.2914;AA=C|||;VT=SNP
8	1482757	rs7007543	A	G	100	PASS	AC=682;AF=0.136182;AN=5008;NS=2504;DP=18762;EAS_AF=0.0139;AMR_AF=0.1354;AFR_AF=0.2315;EUR_AF=0.168;SAS_AF=0.1012;AA=A|||;VT=SNP
8	1483050	rs4876086	C	T	100	PASS	AC=1213;AF=0.242212;AN=5008;NS=2504;DP=19791;EAS_AF=0.1647;AMR_AF=0.3545;AFR_AF=0.1997;EUR_AF=0.2515;SAS_AF=0.2904;AA=C|||;VT=SNP
8	1484018	rs35285619	T	G	100	PASS	AC=2003;AF=0.39996;AN=5008;NS=2504;DP=19973;EAS_AF=0.1736;AMR_AF=0.4524;AFR_AF=0.534;EUR_AF=0.336;SAS_AF=0.4806;AA=G|||;VT=SNP
8	1484243	rs17681489	T	A	100	PASS	AC=771;AF=0.153954;AN=5008;NS=2504;DP=23597;EAS_AF=0.246;AMR_AF=0.1556;AFR_AF=0.0159;EUR_AF=0.162;SAS_AF=0.2362;AA=T|||;VT=SNP
8	1484335	rs13256326	G	T	100	PASS	AC=1208;AF=0.241214;AN=5008;NS=2504;DP=20003;EAS_AF=0.1597;AMR_AF=0.3545;AFR_AF=0.2012;EUR_AF=0.2505;SAS_AF=0.2894;AA=G|||;VT=SNP
8	1484368	rs17748725	G	A	100	PASS	AC=783;AF=0.15635;AN=5008;NS=2504;DP=19471;EAS_AF=0.247;AMR_AF=0.1556;AFR_AF=0.0159;EUR_AF=0.164;SAS_AF=0.2454;AA=A|||;VT=SNP
8	1484467	rs9918765	C	T	100	PASS	AC=2882;AF=0.575479;AN=5008;NS=2504;DP=20661;EAS_AF=0.4177;AMR_AF=0.611;AFR_AF=0.6324;EUR_AF=0.501;SAS_AF=0.7127;AA=T|||;VT=SNP
8	1484510	rs1990126	G	A	100	PASS	AC=2001;AF=0.399561;AN=5008;NS=2504;DP=20713;EAS_AF=0.1706;AMR_AF=0.4524;AFR_AF=0.5461;EUR_AF=0.336;SAS_AF=0.4652;AA=G|||;VT=SNP
8	1484595	rs17748743	C	T	100	PASS	AC=782;AF=0.15615;AN=5008;NS=2504;DP=22877;EAS_AF=0.247;AMR_AF=0.1556;AFR_AF=0.0151;EUR_AF=0.164;SAS_AF=0.2454;AA=C|||;VT=SNP
8	1484887	rs7815979	T	C	100	PASS	AC=2932;AF=0.585463;AN=5008;NS=2504;DP=18630;EAS_AF=0.4464;AMR_AF=0.6124;AFR_AF=0.6498;EUR_AF=0.501;SAS_AF=0.7096;AA=C|||;VT=SNP
8	1485190	rs7829532	C	A	100	PASS	AC=2919;AF=0.582867;AN=5008;NS=2504;DP=18218;EAS_AF=0.4206;AMR_AF=0.6138;AFR_AF=0.6596;EUR_AF=0.5;SAS_AF=0.7096;AA=A|||;VT=SNP
8	1485640	rs34078480	T	C	100	PASS	AC=1989;AF=0.397165;AN=5008;NS=2504;DP=17685;EAS_AF=0.4077;AMR_AF=0.5101;AFR_AF=0.2194;EUR_AF=0.4125;SAS_AF=0.5307;AA=T|||;VT=SNP
8	1485661	rs17681513	C	T	100	PASS	AC=1990;AF=0.397364;AN=5008;NS=2504;DP=17775;EAS_AF=0.4087;AMR_AF=0.5101;AFR_AF=0.2194;EUR_AF=0.4125;SAS_AF=0.5307;AA=C|||;VT=SNP
8	1486282	rs4876087	G	T	100	PASS	AC=3457;AF=0.690296;AN=5008;NS=2504;DP=15624;EAS_AF=0.4444;AMR_AF=0.7334;AFR_AF=0.7791;EUR_AF=0.667;SAS_AF=0.817;AA=T|||;VT=SNP
8	1486483	rs4295684	G	C	100	PASS	AC=1554;AF=0.310304;AN=5008;NS=2504;DP=18687;EAS_AF=0.124;AMR_AF=0.2392;AFR_AF=0.5711;EUR_AF=0.2445;SAS_AF=0.2679;AA=C|||;VT=SNP
8	1486838	rs6558481	T	G	100	PASS	AC=1066;AF=0.212859;AN=5008;NS=2504;DP=16853;EAS_AF=0.123;AMR_AF=0.1614;AFR_AF=0.4198;EUR_AF=0.164;SAS_AF=0.1125;AA=T|||;VT=SNP
8	1488057	rs7015266	C	T	100	PASS	AC=2571;AF=0.513379;AN=5008;NS=2504;DP=17781;EAS_AF=0.5427;AMR_AF=0.5504;AFR_AF=0.3306;EUR_AF=0.5159;SAS_AF=0.7014;AA=c|||;VT=SNP
8	1488891	rs13271550	C	G	100	PASS	AC=2283;AF=0.455871;AN=5008;NS=2504;DP=15812;EAS_AF=0.4008;AMR_AF=0.562;AFR_AF=0.2496;EUR_AF=0.5;SAS_AF=0.6708;AA=C|||;VT=SNP
8	1489033	rs11136406	T	G	100	PASS	AC=2325;AF=0.464257;AN=5008;NS=2504;DP=19890;EAS_AF=0.5982;AMR_AF=0.389;AFR_AF=0.5446;EUR_AF=0.4294;SAS_AF=0.3067;AA=T|||;VT=SNP
8	1489135	rs7002450	A	G	100	PASS	AC=2474;AF=0.49401;AN=5008;NS=2504;DP=16098;EAS_AF=0.4018;AMR_AF=0.5821;AFR_AF=0.379;EUR_AF=0.501;SAS_AF=0.6748;AA=A|||;VT=SNP
8	1489292	rs11136407	G	C	100	PASS	AC=2265;AF=0.452276;AN=5008;NS=2504;DP=17322;EAS_AF=0.5972;AMR_AF=0.389;AFR_AF=0.4985;EUR_AF=0.4314;SAS_AF=0.3067;AA=G|||;VT=SNP
8	1490465	rs10113083	G	A	100	PASS	AC=2172;AF=0.433706;AN=5008;NS=2504;DP=20789;EAS_AF=0.5903;AMR_AF=0.3804;AFR_AF=0.4523;EUR_AF=0.4185;SAS_AF=0.3006;AA=G|||;VT=SNP
8	1490604	rs2214861	T	C	100	PASS	AC=2313;AF=0.461861;AN=5008;NS=2504;DP=19249;EAS_AF=0.4058;AMR_AF=0.5605;AFR_AF=0.2602;EUR_AF=0.498;SAS_AF=0.6851;AA=T|||;VT=SNP
8	1491375	rs13258821	A	C	100	PASS	AC=2647;AF=0.528554;AN=5008;NS=2504;DP=15917;EAS_AF=0.6002;AMR_AF=0.4625;AFR_AF=0.6445;EUR_AF=0.4881;SAS_AF=0.3865;AA=A|||;VT=SNP
8	1492839	rs6994849	A	C	100	PASS	AC=2185;AF=0.436302;AN=5008;NS=2504;DP=20811;EAS_AF=0.3938;AMR_AF=0.5101;AFR_AF=0.2716;EUR_AF=0.4503;SAS_AF=0.636;AA=A|||;VT=SNP
8	1493684	rs12156177	T	C	100	PASS	AC=2582;AF=0.515575;AN=5008;NS=2504;DP=19020;EAS_AF=0.619;AMR_AF=0.4496;AFR_AF=0.6112;EUR_AF=0.4871;SAS_AF=0.3558;AA=T|||;VT=SNP
8	1494118	rs2906567	C	T	100	PASS	AC=2073;AF=0.413938;AN=5008;NS=2504;DP=15121;EAS_AF=0.381;AMR_AF=0.5029;AFR_AF=0.202;EUR_AF=0.4473;SAS_AF=0.637;AA=C|||;VT=SNP
8	1494777	rs3812482	G	C	100	PASS	AC=239;AF=0.0477236;AN=5008;NS=2504;DP=21306;EAS_AF=0.0496;AMR_AF=0.0432;AFR_AF=0.0045;EUR_AF=0.0855;SAS_AF=0.0685;AA=G|||;VT=SNP
8	1495146	rs3812480	G	T	100	PASS	AC=2316;AF=0.46246;AN=5008;NS=2504;DP=19403;EAS_AF=0.5843;AMR_AF=0.4179;AFR_AF=0.4985;EUR_AF=0.4602;SAS_AF=0.3221;AA=G|||;VT=SNP
8	1495419	rs35592989	C	T	100	PASS	AC=2259;AF=0.451078;AN=5008;NS=2504;DP=16135;EAS_AF=0.5863;AMR_AF=0.4164;AFR_AF=0.4682;EUR_AF=0.4543;SAS_AF=0.3098;AA=C|||;VT=SNP
8	1495500	rs10099335	A	C	100	PASS	AC=2360;AF=0.471246;AN=5008;NS=2504;DP=17073;EAS_AF=0.5863;AMR_AF=0.4236;AFR_AF=0.5348;EUR_AF=0.4583;SAS_AF=0.3139;AA=A|||;VT=SNP
8	1495583	rs10112065	G	T	100	PASS	AC=2294;AF=0.458067;AN=5008;NS=2504;DP=16720;EAS_AF=0.5863;AMR_AF=0.415;AFR_AF=0.4924;EUR_AF=0.4563;SAS_AF=0.3119;AA=G|||;VT=SNP
8	1495947	rs3812479	A	G	100	PASS	AC=2318;AF=0.462859;AN=5008;NS=2504;DP=16452;EAS_AF=0.5853;AMR_AF=0.4135;AFR_AF=0.5106;EUR_AF=0.4573;SAS_AF=0.3129;AA=G|||;VT=SNP
8	1495981	rs3812478	C	T	100	PASS	AC=449;AF=0.0896565;AN=5008;NS=2504;DP=17099;EAS_AF=0.0942;AMR_AF=0.0576;AFR_AF=0.1876;EUR_AF=0.0338;SAS_AF=0.0327;AA=C|||;VT=SNP
8	1496359	rs2404620	C	G	100	PASS	AC=2345;AF=0.468251;AN=5008;NS=2504;DP=15130;EAS_AF=0.5873;AMR_AF=0.4135;AFR_AF=0.5272;EUR_AF=0.4563;SAS_AF=0.317;AA=C|||;VT=SNP
8	1496365	rs2097924	T	C	100	PASS	AC=2791;AF=0.557308;AN=5008;NS=2504;DP=15354;EAS_AF=0.6012;AMR_AF=0.4366;AFR_AF=0.6914;EUR_AF=0.5179;SAS_AF=0.4571;AA=C|||;VT=SNP
8	1496610	rs112535341	G	A	100	PASS	AC=246;AF=0.0491214;AN=5008;NS=2504;DP=9081;EAS_AF=0.0754;AMR_AF=0.0418;AFR_AF=0.0045;EUR_AF=0.0825;SAS_AF=0.0532;AA=G|||;VT=SNP
8	1496731	rs6996621	C	A	100	PASS	AC=508;AF=0.101438;AN=5008;NS=2504;DP=11574;EAS_AF=0.0923;AMR_AF=0.0591;AFR_AF=0.2322;EUR_AF=0.0348;SAS_AF=0.0327;AA=C|||;VT=SNP
8	1496767	rs2906568	C	G	100	PASS	AC=2466;AF=0.492412;AN=5008;NS=2504;DP=10406;EAS_AF=0.4137;AMR_AF=0.5706;AFR_AF=0.3744;EUR_AF=0.496;SAS_AF=0.6738;AA=G|||;VT=SNP
8	1496788	rs2906569	A	G	100	PASS	AC=2158;AF=0.430911;AN=5008;NS=2504;DP=10794;EAS_AF=0.3869;AMR_AF=0.5576;AFR_AF=0.3101;EUR_AF=0.4414;SAS_AF=0.5389;AA=G|||;VT=SNP
8	1498290	rs886745	A	G	100	PASS	AC=4596;AF=0.917732;AN=5008;NS=2504;DP=19915;EAS_AF=0.9683;AMR_AF=0.928;AFR_AF=0.8298;EUR_AF=0.9095;SAS_AF=0.9857;AA=G|||;VT=SNP
8	1499963	rs3793408	A	T	100	PASS	AC=83;AF=0.0165735;AN=5008;NS=2504;DP=20237;EAS_AF=0.0317;AMR_AF=0.0274;AFR_AF=0.0008;EUR_AF=0.0239;SAS_AF=0.0072;AA=A|||;VT=SNP
8	1501454	rs4875873	C	G	100	PASS	AC=1528;AF=0.305112;AN=5008;NS=2504;DP=15654;EAS_AF=0.5109;AMR_AF=0.3055;AFR_AF=0.0522;EUR_AF=0.4235;SAS_AF=0.3129;AA=C|||;VT=SNP
8	1502119	rs3793409	C	T	100	PASS	AC=36;AF=0.0071885;AN=5008;NS=2504;DP=17700;EAS_AF=0.0089;AMR_AF=0.0202;AFR_AF=0.0008;EUR_AF=0.0119;SAS_AF=0;AA=C|||;VT=SNP
8	1502321	rs3793410	A	G	100	PASS	AC=1567;AF=0.312899;AN=5008;NS=2504;DP=12562;EAS_AF=0.5317;AMR_AF=0.3141;AFR_AF=0.0537;EUR_AF=0.4264;SAS_AF=0.32;AA=A|||;VT=SNP
8	1502437	rs3793411	G	C	100	PASS	AC=1916;AF=0.382588;AN=5008;NS=2504;DP=14559;EAS_AF=0.5575;AMR_AF=0.3473;AFR_AF=0.1339;EUR_AF=0.4841;SAS_AF=0.4591;AA=G|||;VT=SNP
8	1502838	rs73544390	C	T	100	PASS	AC=315;AF=0.0628994;AN=5008;NS=2504;DP=10159;EAS_AF=0.0298;AMR_AF=0.0303;AFR_AF=0.059;EUR_AF=0.0577;SAS_AF=0.1309;AA=C|||;VT=SNP
8	1502850	rs2906571	T	C	100	PASS	AC=4808;AF=0.960064;AN=5008;NS=2504;DP=10005;EAS_AF=0.996;AMR_AF=0.9467;AFR_AF=0.9856;EUR_AF=0.9076;SAS_AF=0.9519;AA=C|||;VT=SNP
8	1503032	rs2906572	C	A	100	PASS	AC=4752;AF=0.948882;AN=5008;NS=2504;DP=11166;EAS_AF=0.9673;AMR_AF=0.9395;AFR_AF=0.9773;EUR_AF=0.9046;SAS_AF=0.9438;AA=A|||;VT=SNP
8	1503046	rs2906573	A	T	100	PASS	AC=2722;AF=0.54353;AN=5008;NS=2504;DP=11928;EAS_AF=0.4147;AMR_AF=0.5648;AFR_AF=0.7776;EUR_AF=0.4195;SAS_AF=0.4724;AA=A|||;VT=SNP
8	1503455	rs2956892	A	G	100	PASS	AC=4731;AF=0.944688;AN=5008;NS=2504;DP=17572;EAS_AF=0.9692;AMR_AF=0.9395;AFR_AF=0.9576;EUR_AF=0.9056;SAS_AF=0.9458;AA=G|||;VT=SNP
8	1503541	rs735458	A	G	100	PASS	AC=4419;AF=0.882388;AN=5008;NS=2504;DP=18768;EAS_AF=0.9385;AMR_AF=0.9092;AFR_AF=0.8979;EUR_AF=0.8509;SAS_AF=0.817;AA=G|||;VT=SNP
8	1503687	rs2956893	G	A	100	PASS	AC=1785;AF=0.35643;AN=5008;NS=2504;DP=19663;EAS_AF=0.3899;AMR_AF=0.4899;AFR_AF=0.1679;EUR_AF=0.3917;SAS_AF=0.4458;AA=G|||;VT=SNP
8	1504024	rs757889	T	C	100	PASS	AC=4412;AF=0.88099;AN=5008;NS=2504;DP=22629;EAS_AF=0.9375;AMR_AF=0.9063;AFR_AF=0.9009;EUR_AF=0.8499;SAS_AF=0.8098;AA=C|||;VT=SNP
8	1504030	rs886746	T	C	100	PASS	AC=2444;AF=0.488019;AN=5008;NS=2504;DP=22723;EAS_AF=0.4137;AMR_AF=0.5548;AFR_AF=0.5756;EUR_AF=0.4235;SAS_AF=0.4652;AA=T|||;VT=SNP
8	1504052	rs3793416	C	G	100	PASS	AC=1602;AF=0.319888;AN=5008;NS=2504;DP=22274;EAS_AF=0.5069;AMR_AF=0.3256;AFR_AF=0.0915;EUR_AF=0.4235;SAS_AF=0.3252;AA=C|||;VT=SNP
8	1504155	rs757890	G	A	100	PASS	AC=2745;AF=0.548123;AN=5008;NS=2504;DP=23161;EAS_AF=0.3988;AMR_AF=0.5793;AFR_AF=0.7874;EUR_AF=0.4245;SAS_AF=0.4836;AA=A|||;VT=SNP
8	1504812	rs2956894	C	T	100	PASS	AC=1964;AF=0.392173;AN=5008;NS=2504;DP=20773;EAS_AF=0.3909;AMR_AF=0.5216;AFR_AF=0.2534;EUR_AF=0.4215;SAS_AF=0.4591;AA=C|||;VT=SNP
8	1505183	rs2956895	G	A	100	PASS	AC=1773;AF=0.354034;AN=5008;NS=2504;DP=15500;EAS_AF=0.3859;AMR_AF=0.4942;AFR_AF=0.1596;EUR_AF=0.3986;SAS_AF=0.4387;AA=G|||;VT=SNP
8	1505290	rs2956896	G	A	100	PASS	AC=4756;AF=0.949681;AN=5008;NS=2504;DP=17026;EAS_AF=0.9563;AMR_AF=0.9452;AFR_AF=0.9887;EUR_AF=0.9046;SAS_AF=0.9397;AA=A|||;VT=SNP
8	1505409	rs73544402	C	A	100	PASS	AC=335;AF=0.066893;AN=5008;NS=2504;DP=18025;EAS_AF=0.0308;AMR_AF=0.0331;AFR_AF=0.0779;EUR_AF=0.0567;SAS_AF=0.1237;AA=C|||;VT=SNP
8	1505467	rs73546203	G	T	100	PASS	AC=339;AF=0.0676917;AN=5008;NS=2504;DP=16494;EAS_AF=0.0298;AMR_AF=0.0331;AFR_AF=0.0779;EUR_AF=0.0567;SAS_AF=0.1288;AA=G|||;VT=SNP
8	1506149	rs7832684	T	C	100	PASS	AC=1882;AF=0.375799;AN=5008;NS=2504;DP=20713;EAS_AF=0.5228;AMR_AF=0.3631;AFR_AF=0.2436;EUR_AF=0.4394;SAS_AF=0.3466;AA=C|||;VT=SNP
8	1506984	rs2956897	C	T	100	PASS	AC=2028;AF=0.404952;AN=5008;NS=2504;DP=27889;EAS_AF=0.4018;AMR_AF=0.4784;AFR_AF=0.4607;EUR_AF=0.2684;SAS_AF=0.4213;AA=C|||;VT=SNP
8	1507069	rs11136413	A	G	100	PASS	AC=1975;AF=0.394369;AN=5008;NS=2504;DP=27072;EAS_AF=0.499;AMR_AF=0.3588;AFR_AF=0.3654;EUR_AF=0.4195;SAS_AF=0.3252;AA=A|||;VT=SNP
8	1507487	rs2956898	A	T	100	PASS	AC=4029;AF=0.804513;AN=5008;NS=2504;DP=19910;EAS_AF=0.9266;AMR_AF=0.8876;AFR_AF=0.6377;EUR_AF=0.8459;SAS_AF=0.8027;AA=T|||;VT=SNP
8	1507678	rs10113473	G	C	100	PASS	AC=1529;AF=0.305312;AN=5008;NS=2504;DP=18716;EAS_AF=0.3819;AMR_AF=0.3256;AFR_AF=0.1452;EUR_AF=0.4165;SAS_AF=0.3139;AA=G|||;VT=SNP
8	1507767	rs2956899	T	G	100	PASS	AC=2502;AF=0.499601;AN=5008;NS=2504;DP=19160;EAS_AF=0.5456;AMR_AF=0.5605;AFR_AF=0.4773;EUR_AF=0.4284;SAS_AF=0.5123;AA=T|||;VT=SNP
8	1507847	rs3793421	C	T	100	PASS	AC=1551;AF=0.309704;AN=5008;NS=2504;DP=16993;EAS_AF=0.38;AMR_AF=0.3271;AFR_AF=0.1604;EUR_AF=0.4175;SAS_AF=0.316;AA=C|||;VT=SNP
8	1507966	rs2906577	T	C	100	PASS	AC=2480;AF=0.495208;AN=5008;NS=2504;DP=13101;EAS_AF=0.5456;AMR_AF=0.562;AFR_AF=0.4758;EUR_AF=0.4304;SAS_AF=0.4888;AA=C|||;VT=SNP
8	1508002	rs2956900	C	T	100	PASS	AC=1890;AF=0.377396;AN=5008;NS=2504;DP=13624;EAS_AF=0.4058;AMR_AF=0.5231;AFR_AF=0.1808;EUR_AF=0.4245;SAS_AF=0.4622;AA=C|||;VT=SNP
8	1508226	rs10086219	G	A	100	PASS	AC=1547;AF=0.308906;AN=5008;NS=2504;DP=18442;EAS_AF=0.377;AMR_AF=0.3256;AFR_AF=0.1604;EUR_AF=0.4175;SAS_AF=0.316;AA=G|||;VT=SNP
8	1508792	rs11136414	G	A	100	PASS	AC=1634;AF=0.326278;AN=5008;NS=2504;DP=17684;EAS_AF=0.4911;AMR_AF=0.317;AFR_AF=0.1513;EUR_AF=0.4066;SAS_AF=0.317;AA=G|||;VT=SNP
8	1508795	rs73671213	C	A	100	PASS	AC=496;AF=0.0990415;AN=5008;NS=2504;DP=17668;EAS_AF=0.0327;AMR_AF=0.0418;AFR_AF=0.1846;EUR_AF=0.0606;SAS_AF=0.1319;AA=C|||;VT=SNP
8	1508872	rs7825442	C	A	100	PASS	AC=506;AF=0.101038;AN=5008;NS=2504;DP=19983;EAS_AF=0.0327;AMR_AF=0.0331;AFR_AF=0.2042;EUR_AF=0.0507;SAS_AF=0.1319;AA=C|||;VT=SNP
8	1508963	rs2906578	T	C	100	PASS	AC=2994;AF=0.597843;AN=5008;NS=2504;DP=20813;EAS_AF=0.4702;AMR_AF=0.6066;AFR_AF=0.7398;EUR_AF=0.495;SAS_AF=0.637;AA=G|||;VT=SNP
8	1509021	rs73546211	G	A	100	PASS	AC=297;AF=0.0593051;AN=5008;NS=2504;DP=19992;EAS_AF=0.0317;AMR_AF=0.0231;AFR_AF=0.0605;EUR_AF=0.0537;SAS_AF=0.1176;AA=G|||;VT=SNP
8	1509359	rs73546213	A	T	100	PASS	AC=478;AF=0.0954473;AN=5008;NS=2504;DP=20544;EAS_AF=0.0317;AMR_AF=0.0634;AFR_AF=0.1188;EUR_AF=0.0944;SAS_AF=0.1534;AA=A|||;VT=SNP
8	1509482	rs2956901	A	G	100	PASS	AC=2087;AF=0.416733;AN=5008;NS=2504;DP=19853;EAS_AF=0.3998;AMR_AF=0.5346;AFR_AF=0.2995;EUR_AF=0.4324;SAS_AF=0.4928;AA=A|||;VT=SNP
8	1509496	rs2956902	C	T	100	PASS	AC=2293;AF=0.457867;AN=5008;NS=2504;DP=19748;EAS_AF=0.3958;AMR_AF=0.5605;AFR_AF=0.4637;EUR_AF=0.4304;SAS_AF=0.4693;AA=T|||;VT=SNP
8	1509518	rs59096592	A	C	100	PASS	AC=612;AF=0.122204;AN=5008;NS=2504;DP=19494;EAS_AF=0.0367;AMR_AF=0.0692;AFR_AF=0.3359;EUR_AF=0.0268;SAS_AF=0.0573;AA=C|||;VT=SNP
8	1509586	rs4876092	A	G	100	PASS	AC=1745;AF=0.348442;AN=5008;NS=2504;DP=17192;EAS_AF=0.5218;AMR_AF=0.3256;AFR_AF=0.1974;EUR_AF=0.4165;SAS_AF=0.32;AA=A|||;VT=SNP
8	1509682	rs61387730	C	G	100	PASS	AC=403;AF=0.0804712;AN=5008;NS=2504;DP=19221;EAS_AF=0.0308;AMR_AF=0.0346;AFR_AF=0.1248;EUR_AF=0.0596;SAS_AF=0.1258;AA=C|||;VT=SNP
8	1509853	rs28580355	C	T	100	PASS	AC=1809;AF=0.361222;AN=5008;NS=2504;DP=18517;EAS_AF=0.5159;AMR_AF=0.3271;AFR_AF=0.2625;EUR_AF=0.4135;SAS_AF=0.3057;AA=-|||;VT=SNP
8	1511727	rs112817800	G	A	100	PASS	AC=441;AF=0.0880591;AN=5008;NS=2504;DP=19135;EAS_AF=0.0308;AMR_AF=0.0375;AFR_AF=0.1498;EUR_AF=0.0626;SAS_AF=0.1258;AA=G|||;VT=SNP
8	1511891	rs2956909	G	A	100	PASS	AC=2319;AF=0.463059;AN=5008;NS=2504;DP=17159;EAS_AF=0.4494;AMR_AF=0.5793;AFR_AF=0.3427;EUR_AF=0.4563;SAS_AF=0.5644;AA=G|||;VT=SNP
8	1511908	rs2956910	A	G	100	PASS	AC=2522;AF=0.503594;AN=5008;NS=2504;DP=16288;EAS_AF=0.4514;AMR_AF=0.598;AFR_AF=0.4796;EUR_AF=0.4583;SAS_AF=0.5695;AA=G|||;VT=SNP
8	1512009	rs2956911	C	T	100	PASS	AC=2320;AF=0.463259;AN=5008;NS=2504;DP=17780;EAS_AF=0.4484;AMR_AF=0.5793;AFR_AF=0.3434;EUR_AF=0.4573;SAS_AF=0.5644;AA=C|||;VT=SNP
8	1512023	rs2906582	T	C	100	PASS	AC=2322;AF=0.463658;AN=5008;NS=2504;DP=17946;EAS_AF=0.4484;AMR_AF=0.5793;AFR_AF=0.3449;EUR_AF=0.4573;SAS_AF=0.5644;AA=T|||;VT=SNP
8	1512434	rs2906583	T	C	100	PASS	AC=2333;AF=0.465855;AN=5008;NS=2504;DP=19149;EAS_AF=0.4494;AMR_AF=0.5793;AFR_AF=0.3457;EUR_AF=0.4573;SAS_AF=0.5736;AA=t|||;VT=SNP
8	1512436	rs2956912	G	C	100	PASS	AC=2467;AF=0.492612;AN=5008;NS=2504;DP=19428;EAS_AF=0.4504;AMR_AF=0.5836;AFR_AF=0.4425;EUR_AF=0.4583;SAS_AF=0.5746;AA=C|||;VT=SNP
8	1512443	rs2906584	T	C	100	PASS	AC=2339;AF=0.467053;AN=5008;NS=2504;DP=19728;EAS_AF=0.4494;AMR_AF=0.5793;AFR_AF=0.3487;EUR_AF=0.4573;SAS_AF=0.5757;AA=T|||;VT=SNP
8	1512528	rs2956913	T	G	100	PASS	AC=1759;AF=0.351238;AN=5008;NS=2504;DP=20501;EAS_AF=0.4067;AMR_AF=0.5072;AFR_AF=0.0855;EUR_AF=0.4076;SAS_AF=0.4847;AA=C|||;VT=SNP
8	1512571	rs2956914	G	T	100	PASS	AC=2471;AF=0.493411;AN=5008;NS=2504;DP=20541;EAS_AF=0.4494;AMR_AF=0.5879;AFR_AF=0.4516;EUR_AF=0.4583;SAS_AF=0.5644;AA=T|||;VT=SNP
8	1513393	rs2404632	T	G	100	PASS	AC=3100;AF=0.61901;AN=5008;NS=2504;DP=19897;EAS_AF=0.4821;AMR_AF=0.6398;AFR_AF=0.7368;EUR_AF=0.5169;SAS_AF=0.6912;AA=G|||;VT=SNP
8	1513402	rs2956915	G	A	100	PASS	AC=1862;AF=0.371805;AN=5008;NS=2504;DP=19834;EAS_AF=0.4077;AMR_AF=0.5231;AFR_AF=0.1445;EUR_AF=0.4235;SAS_AF=0.4816;AA=G|||;VT=SNP
8	1513571	rs79251547	A	G	100	PASS	AC=394;AF=0.0786741;AN=5008;NS=2504;DP=18205;EAS_AF=0.0387;AMR_AF=0.0533;AFR_AF=0.1793;EUR_AF=0.0268;SAS_AF=0.0552;AA=A|||;VT=SNP
8	1513697	rs2956916	A	G	100	PASS	AC=2502;AF=0.499601;AN=5008;NS=2504;DP=18912;EAS_AF=0.4514;AMR_AF=0.5893;AFR_AF=0.4766;EUR_AF=0.4533;SAS_AF=0.5644;AA=G|||;VT=SNP
8	1513814	rs3815235	A	G	100	PASS	AC=400;AF=0.0798722;AN=5008;NS=2504;DP=19391;EAS_AF=0.0308;AMR_AF=0.0303;AFR_AF=0.1278;EUR_AF=0.0586;SAS_AF=0.1227;AA=A|||;VT=SNP
8	1514009	rs2301963	C	A	100	PASS	AC=2307;AF=0.460663;AN=5008;NS=2504;DP=16949;EAS_AF=0.4484;AMR_AF=0.5749;AFR_AF=0.3434;EUR_AF=0.4503;SAS_AF=0.5613;AA=C|||;VT=SNP;EX_TARGET
8	1514170	rs2301964	G	C	100	PASS	AC=2597;AF=0.51857;AN=5008;NS=2504;DP=19556;EAS_AF=0.4365;AMR_AF=0.5965;AFR_AF=0.5545;EUR_AF=0.4533;SAS_AF=0.5665;AA=C|||;VT=SNP
8	1514333	rs11787306	A	G	100	PASS	AC=1683;AF=0.336062;AN=5008;NS=2504;DP=16042;EAS_AF=0.5179;AMR_AF=0.3329;AFR_AF=0.1611;EUR_AF=0.4205;SAS_AF=0.3006;AA=A|||;VT=SNP
8	1514553	rs73529622	C	G	100	PASS	AC=429;AF=0.0856629;AN=5008;NS=2504;DP=15533;EAS_AF=0.0308;AMR_AF=0.0317;AFR_AF=0.149;EUR_AF=0.0586;SAS_AF=0.1227;AA=C|||;VT=SNP
8	1514749	rs2956917	G	A	100	PASS	AC=2708;AF=0.540735;AN=5008;NS=2504;DP=14610;EAS_AF=0.4812;AMR_AF=0.6066;AFR_AF=0.4735;EUR_AF=0.507;SAS_AF=0.681;AA=G|||;VT=SNP
8	1515797	rs2956918	A	G	100	PASS	AC=3091;AF=0.617212;AN=5008;NS=2504;DP=17658;EAS_AF=0.4821;AMR_AF=0.6326;AFR_AF=0.7413;EUR_AF=0.5119;SAS_AF=0.6861;AA=G|||;VT=SNP
8	1516780	rs79889618	C	T	100	PASS	AC=329;AF=0.0656949;AN=5008;NS=2504;DP=19854;EAS_AF=0.0248;AMR_AF=0.0504;AFR_AF=0.1762;EUR_AF=0.0258;SAS_AF=0.0102;AA=-|||;VT=SNP
8	1517332	rs1859680	G	C	100	PASS	AC=2509;AF=0.500998;AN=5008;NS=2504;DP=22169;EAS_AF=0.4474;AMR_AF=0.5807;AFR_AF=0.4652;EUR_AF=0.4493;SAS_AF=0.6012;AA=g|||;VT=SNP
8	1517711	rs929382	T	A	100	PASS	AC=2619;AF=0.522963;AN=5008;NS=2504;DP=22131;EAS_AF=0.4772;AMR_AF=0.6037;AFR_AF=0.4206;EUR_AF=0.505;SAS_AF=0.6697;AA=T|||;VT=SNP
8	1517844	rs929383	T	G	100	PASS	AC=463;AF=0.0924521;AN=5008;NS=2504;DP=20533;EAS_AF=0.0645;AMR_AF=0.085;AFR_AF=0.1528;EUR_AF=0.0586;SAS_AF=0.0798;AA=T|||;VT=SNP
8	1518671	rs2906590	T	C	100	PASS	AC=2590;AF=0.517173;AN=5008;NS=2504;DP=21387;EAS_AF=0.4762;AMR_AF=0.6009;AFR_AF=0.4145;EUR_AF=0.506;SAS_AF=0.6503;AA=T|||;VT=SNP
8	1518866	rs73529630	T	G	100	PASS	AC=352;AF=0.0702875;AN=5008;NS=2504;DP=17371;EAS_AF=0.0308;AMR_AF=0.0303;AFR_AF=0.1263;EUR_AF=0.0586;SAS_AF=0.0757;AA=t|||;VT=SNP
8	1519472	rs1971655	C	T	100	PASS	AC=2791;AF=0.557308;AN=5008;NS=2504;DP=14379;EAS_AF=0.4782;AMR_AF=0.6081;AFR_AF=0.5446;EUR_AF=0.507;SAS_AF=0.6718;AA=G|||;VT=SNP
8	1520095	rs2906591	G	A	100	PASS	AC=910;AF=0.181709;AN=5008;NS=2504;DP=12696;EAS_AF=0.1062;AMR_AF=0.2882;AFR_AF=0.059;EUR_AF=0.2376;SAS_AF=0.2924;AA=N|||;VT=SNP
8	1521904	rs12546852	T	C	100	PASS	AC=1709;AF=0.341254;AN=5008;NS=2504;DP=16922;EAS_AF=0.5337;AMR_AF=0.33;AFR_AF=0.1611;EUR_AF=0.4205;SAS_AF=0.3129;AA=t|||;VT=SNP
8	1521934	rs114013122	G	A	100	PASS	AC=381;AF=0.0760783;AN=5008;NS=2504;DP=17345;EAS_AF=0.0367;AMR_AF=0.0533;AFR_AF=0.1785;EUR_AF=0.0258;SAS_AF=0.046;AA=g|||;VT=SNP
```
