## Supplementary material for "Characterization of shared and ancestry-specific signals driving complex traits using multi-ancestry fine-mapping": mesusieoutput

```
                 eur          afr      eur_afr
   [1,] 7.651695e-05 7.651695e-05 2.550565e-05
   [2,] 7.651695e-05 7.651695e-05 2.550565e-05
   [3,] 7.651695e-05 7.651695e-05 2.550565e-05
   [4,] 7.651695e-05 7.651695e-05 2.550565e-05
   [5,] 7.651695e-05 7.651695e-05 2.550565e-05
   [6,] 7.651695e-05 7.651695e-05 2.550565e-05
   [7,] 7.651695e-05 7.651695e-05 2.550565e-05
   [8,] 7.651695e-05 7.651695e-05 2.550565e-05
   [9,] 7.651695e-05 7.651695e-05 2.550565e-05
  [10,] 7.651695e-05 7.651695e-05 2.550565e-05
  [11,] 7.651695e-05 7.651695e-05 2.550565e-05
  [12,] 7.651695e-05 7.651695e-05 2.550565e-05
  [13,] 7.651695e-05 7.651695e-05 2.550565e-05
  [14,] 7.651695e-05 7.651695e-05 2.550565e-05
  [15,] 7.651695e-05 7.651695e-05 2.550565e-05
  [16,] 7.651695e-05 7.651695e-05 2.550565e-05
  [17,] 7.651695e-05 7.651695e-05 2.550565e-05
  [18,] 7.651695e-05 7.651695e-05 2.550565e-05
  [19,] 7.651695e-05 7.651695e-05 2.550565e-05
  [20,] 7.651695e-05 7.651695e-05 2.550565e-05
  [21,] 7.651695e-05 7.651695e-05 2.550565e-05
  [22,] 7.651695e-05 7.651695e-05 2.550565e-05
  [23,] 7.651695e-05 7.651695e-05 2.550565e-05
  [24,] 7.651695e-05 7.651695e-05 2.550565e-05
  [25,] 7.651695e-05 7.651695e-05 2.550565e-05
  [26,] 7.651695e-05 7.651695e-05 2.550565e-05
  [27,] 7.651695e-05 7.651695e-05 2.550565e-05
  [28,] 7.651695e-05 7.651695e-05 2.550565e-05
  [29,] 7.651695e-05 7.651695e-05 2.550565e-05
  [30,] 7.651695e-05 7.651695e-05 2.550565e-05
  [31,] 7.651695e-05 7.651695e-05 2.550565e-05
  [32,] 7.651695e-05 7.651695e-05 2.550565e-05
  [33,] 7.651695e-05 7.651695e-05 2.550565e-05
  [34,] 7.651695e-05 7.651695e-05 2.550565e-05
  [35,] 7.651695e-05 7.651695e-05 2.550565e-05
  [36,] 7.651695e-05 7.651695e-05 2.550565e-05
  [37,] 7.651695e-05 7.651695e-05 2.550565e-05
  [38,] 7.651695e-05 7.651695e-05 2.550565e-05
  [39,] 7.651695e-05 7.651695e-05 2.550565e-05
  [40,] 7.651695e-05 7.651695e-05 2.550565e-05
  [41,] 7.651695e-05 7.651695e-05 2.550565e-05
  [42,] 7.651695e-05 7.651695e-05 2.550565e-05
  [43,] 7.651695e-05 7.651695e-05 2.550565e-05
  [44,] 7.651695e-05 7.651695e-05 2.550565e-05
  [45,] 7.651695e-05 7.651695e-05 2.550565e-05
  [46,] 7.651695e-05 7.651695e-05 2.550565e-05
  [47,] 7.651695e-05 7.651695e-05 2.550565e-05
  [48,] 7.651695e-05 7.651695e-05 2.550565e-05
  [49,] 7.651695e-05 7.651695e-05 2.550565e-05
  [50,] 7.651695e-05 7.651695e-05 2.550565e-05
  [51,] 7.651695e-05 7.651695e-05 2.550565e-05
  [52,] 7.651695e-05 7.651695e-05 2.550565e-05
  [53,] 7.651695e-05 7.651695e-05 2.550565e-05
  [54,] 7.651695e-05 7.651695e-05 2.550565e-05
  [55,] 7.651695e-05 7.651695e-05 2.550565e-05
  [56,] 7.651695e-05 7.651695e-05 2.550565e-05
  [57,] 7.651695e-05 7.651695e-05 2.550565e-05
  [58,] 7.651695e-05 7.651695e-05 2.550565e-05
  [59,] 7.651695e-05 7.651695e-05 2.550565e-05
  [60,] 7.651695e-05 7.651695e-05 2.550565e-05
  [61,] 7.651695e-05 7.651695e-05 2.550565e-05
  [62,] 7.651695e-05 7.651695e-05 2.550565e-05
  [63,] 7.651695e-05 7.651695e-05 2.550565e-05
  [64,] 7.651695e-05 7.651695e-05 2.550565e-05
  [65,] 7.651695e-05 7.651695e-05 2.550565e-05
  [66,] 7.651695e-05 7.651695e-05 2.550565e-05
  [67,] 7.651695e-05 7.651695e-05 2.550565e-05
  [68,] 7.651695e-05 7.651695e-05 2.550565e-05
  [69,] 7.651695e-05 7.651695e-05 2.550565e-05
  [70,] 7.651695e-05 7.651695e-05 2.550565e-05
  [71,] 7.651695e-05 7.651695e-05 2.550565e-05
  [72,] 7.651695e-05 7.651695e-05 2.550565e-05
  [73,] 7.651695e-05 7.651695e-05 2.550565e-05
  [74,] 7.651695e-05 7.651695e-05 2.550565e-05
  [75,] 7.651695e-05 7.651695e-05 2.550565e-05
  [76,] 7.651695e-05 7.651695e-05 2.550565e-05
  [77,] 7.651695e-05 7.651695e-05 2.550565e-05
  [78,] 7.651695e-05 7.651695e-05 2.550565e-05
  [79,] 7.651695e-05 7.651695e-05 2.550565e-05
  [80,] 7.651695e-05 7.651695e-05 2.550565e-05
  [81,] 7.651695e-05 7.651695e-05 2.550565e-05
  [82,] 7.651695e-05 7.651695e-05 2.550565e-05
  [83,] 7.651695e-05 7.651695e-05 2.550565e-05
  [84,] 7.651695e-05 7.651695e-05 2.550565e-05
  [85,] 7.651695e-05 7.651695e-05 2.550565e-05
  [86,] 7.651695e-05 7.651695e-05 2.550565e-05
  [87,] 7.651695e-05 7.651695e-05 2.550565e-05
  [88,] 7.651695e-05 7.651695e-05 2.550565e-05
  [89,] 7.651695e-05 7.651695e-05 2.550565e-05
  [90,] 7.651695e-05 7.651695e-05 2.550565e-05
  [91,] 7.651695e-05 7.651695e-05 2.550565e-05
  [92,] 7.651695e-05 7.651695e-05 2.550565e-05
  [93,] 7.651695e-05 7.651695e-05 2.550565e-05
  [94,] 7.651695e-05 7.651695e-05 2.550565e-05
  [95,] 7.651695e-05 7.651695e-05 2.550565e-05
  [96,] 7.651695e-05 7.651695e-05 2.550565e-05
  [97,] 7.651695e-05 7.651695e-05 2.550565e-05
  [98,] 7.651695e-05 7.651695e-05 2.550565e-05
  [99,] 7.651695e-05 7.651695e-05 2.550565e-05
 [100,] 7.651695e-05 7.651695e-05 2.550565e-05
 [101,] 7.651695e-05 7.651695e-05 2.550565e-05
 [102,] 7.651695e-05 7.651695e-05 2.550565e-05
 [103,] 7.651695e-05 7.651695e-05 2.550565e-05
 [104,] 7.651695e-05 7.651695e-05 2.550565e-05
 [105,] 7.651695e-05 7.651695e-05 2.550565e-05
 [106,] 7.651695e-05 7.651695e-05 2.550565e-05
 [107,] 7.651695e-05 7.651695e-05 2.550565e-05
 [108,] 7.651695e-05 7.651695e-05 2.550565e-05
 [109,] 7.651695e-05 7.651695e-05 2.550565e-05
 [110,] 7.651695e-05 7.651695e-05 2.550565e-05
 [111,] 7.651695e-05 7.651695e-05 2.550565e-05
 [112,] 7.651695e-05 7.651695e-05 2.550565e-05
 [113,] 7.651695e-05 7.651695e-05 2.550565e-05
 [114,] 7.651695e-05 7.651695e-05 2.550565e-05
 [115,] 7.651695e-05 7.651695e-05 2.550565e-05
 [116,] 7.651695e-05 7.651695e-05 2.550565e-05
 [117,] 7.651695e-05 7.651695e-05 2.550565e-05
 [118,] 7.651695e-05 7.651695e-05 2.550565e-05
 [119,] 7.651695e-05 7.651695e-05 2.550565e-05
 [120,] 7.651695e-05 7.651695e-05 2.550565e-05
 [121,] 7.651695e-05 7.651695e-05 2.550565e-05
 [122,] 7.651695e-05 7.651695e-05 2.550565e-05
 [123,] 7.651695e-05 7.651695e-05 2.550565e-05
 [124,] 7.651695e-05 7.651695e-05 2.550565e-05
 [125,] 7.651695e-05 7.651695e-05 2.550565e-05
 [126,] 7.651695e-05 7.651695e-05 2.550565e-05
 [127,] 7.651695e-05 7.651695e-05 2.550565e-05
 [128,] 7.651695e-05 7.651695e-05 2.550565e-05
 [129,] 7.651695e-05 7.651695e-05 2.550565e-05
 [130,] 7.651695e-05 7.651695e-05 2.550565e-05
 [131,] 7.651695e-05 7.651695e-05 2.550565e-05
 [132,] 7.651695e-05 7.651695e-05 2.550565e-05
 [133,] 7.651695e-05 7.651695e-05 2.550565e-05
 [134,] 7.651695e-05 7.651695e-05 2.550565e-05
 [135,] 7.651695e-05 7.651695e-05 2.550565e-05
 [136,] 7.651695e-05 7.651695e-05 2.550565e-05
 [137,] 7.651695e-05 7.651695e-05 2.550565e-05
 [138,] 7.651695e-05 7.651695e-05 2.550565e-05
 [139,] 7.651695e-05 7.651695e-05 2.550565e-05
 [140,] 7.651695e-05 7.651695e-05 2.550565e-05
 [141,] 7.651695e-05 7.651695e-05 2.550565e-05
 [142,] 7.651695e-05 7.651695e-05 2.550565e-05
 [143,] 7.651695e-05 7.651695e-05 2.550565e-05
 [144,] 7.651695e-05 7.651695e-05 2.550565e-05
 [145,] 7.651695e-05 7.651695e-05 2.550565e-05
 [146,] 7.651695e-05 7.651695e-05 2.550565e-05
 [147,] 7.651695e-05 7.651695e-05 2.550565e-05
 [148,] 7.651695e-05 7.651695e-05 2.550565e-05
 [149,] 7.651695e-05 7.651695e-05 2.550565e-05
 [150,] 7.651695e-05 7.651695e-05 2.550565e-05
 [151,] 7.651695e-05 7.651695e-05 2.550565e-05
 [152,] 7.651695e-05 7.651695e-05 2.550565e-05
 [153,] 7.651695e-05 7.651695e-05 2.550565e-05
 [154,] 7.651695e-05 7.651695e-05 2.550565e-05
 [155,] 7.651695e-05 7.651695e-05 2.550565e-05
 [156,] 7.651695e-05 7.651695e-05 2.550565e-05
 [157,] 7.651695e-05 7.651695e-05 2.550565e-05
 [158,] 7.651695e-05 7.651695e-05 2.550565e-05
 [159,] 7.651695e-05 7.651695e-05 2.550565e-05
 [160,] 7.651695e-05 7.651695e-05 2.550565e-05
 [161,] 7.651695e-05 7.651695e-05 2.550565e-05
 [162,] 7.651695e-05 7.651695e-05 2.550565e-05
 [163,] 7.651695e-05 7.651695e-05 2.550565e-05
 [164,] 7.651695e-05 7.651695e-05 2.550565e-05
 [165,] 7.651695e-05 7.651695e-05 2.550565e-05
 [166,] 7.651695e-05 7.651695e-05 2.550565e-05
 [167,] 7.651695e-05 7.651695e-05 2.550565e-05
 [168,] 7.651695e-05 7.651695e-05 2.550565e-05
 [169,] 7.651695e-05 7.651695e-05 2.550565e-05
 [170,] 7.651695e-05 7.651695e-05 2.550565e-05
 [171,] 7.651695e-05 7.651695e-05 2.550565e-05
 [172,] 7.651695e-05 7.651695e-05 2.550565e-05
 [173,] 7.651695e-05 7.651695e-05 2.550565e-05
 [174,] 7.651695e-05 7.651695e-05 2.550565e-05
 [175,] 7.651695e-05 7.651695e-05 2.550565e-05
 [176,] 7.651695e-05 7.651695e-05 2.550565e-05
 [177,] 7.651695e-05 7.651695e-05 2.550565e-05
 [178,] 7.651695e-05 7.651695e-05 2.550565e-05
 [179,] 7.651695e-05 7.651695e-05 2.550565e-05
 [180,] 7.651695e-05 7.651695e-05 2.550565e-05
 [181,] 7.651695e-05 7.651695e-05 2.550565e-05
 [182,] 7.651695e-05 7.651695e-05 2.550565e-05
 [183,] 7.651695e-05 7.651695e-05 2.550565e-05
 [184,] 7.651695e-05 7.651695e-05 2.550565e-05
 [185,] 7.651695e-05 7.651695e-05 2.550565e-05
 [186,] 7.651695e-05 7.651695e-05 2.550565e-05
 [187,] 7.651695e-05 7.651695e-05 2.550565e-05
 [188,] 7.651695e-05 7.651695e-05 2.550565e-05
 [189,] 7.651695e-05 7.651695e-05 2.550565e-05
 [190,] 7.651695e-05 7.651695e-05 2.550565e-05
 [191,] 7.651695e-05 7.651695e-05 2.550565e-05
 [192,] 7.651695e-05 7.651695e-05 2.550565e-05
 [193,] 7.651695e-05 7.651695e-05 2.550565e-05
 [194,] 7.651695e-05 7.651695e-05 2.550565e-05
 [195,] 7.651695e-05 7.651695e-05 2.550565e-05
 [196,] 7.651695e-05 7.651695e-05 2.550565e-05
 [197,] 7.651695e-05 7.651695e-05 2.550565e-05
 [198,] 7.651695e-05 7.651695e-05 2.550565e-05
 [199,] 7.651695e-05 7.651695e-05 2.550565e-05
 [200,] 7.651695e-05 7.651695e-05 2.550565e-05
 [201,] 7.651695e-05 7.651695e-05 2.550565e-05
 [202,] 7.651695e-05 7.651695e-05 2.550565e-05
 [203,] 7.651695e-05 7.651695e-05 2.550565e-05
 [204,] 7.651695e-05 7.651695e-05 2.550565e-05
 [205,] 7.651695e-05 7.651695e-05 2.550565e-05
 [206,] 7.651695e-05 7.651695e-05 2.550565e-05
 [207,] 7.651695e-05 7.651695e-05 2.550565e-05
 [208,] 7.651695e-05 7.651695e-05 2.550565e-05
 [209,] 7.651695e-05 7.651695e-05 2.550565e-05
 [210,] 7.651695e-05 7.651695e-05 2.550565e-05
 [211,] 7.651695e-05 7.651695e-05 2.550565e-05
 [212,] 7.651695e-05 7.651695e-05 2.550565e-05
 [213,] 7.651695e-05 7.651695e-05 2.550565e-05
 [214,] 7.651695e-05 7.651695e-05 2.550565e-05
 [215,] 7.651695e-05 7.651695e-05 2.550565e-05
 [216,] 7.651695e-05 7.651695e-05 2.550565e-05
 [217,] 7.651695e-05 7.651695e-05 2.550565e-05
 [218,] 7.651695e-05 7.651695e-05 2.550565e-05
 [219,] 7.651695e-05 7.651695e-05 2.550565e-05
 [220,] 7.651695e-05 7.651695e-05 2.550565e-05
 [221,] 7.651695e-05 7.651695e-05 2.550565e-05
 [222,] 7.651695e-05 7.651695e-05 2.550565e-05
 [223,] 7.651695e-05 7.651695e-05 2.550565e-05
 [224,] 7.651695e-05 7.651695e-05 2.550565e-05
 [225,] 7.651695e-05 7.651695e-05 2.550565e-05
 [226,] 7.651695e-05 7.651695e-05 2.550565e-05
 [227,] 7.651695e-05 7.651695e-05 2.550565e-05
 [228,] 7.651695e-05 7.651695e-05 2.550565e-05
 [229,] 7.651695e-05 7.651695e-05 2.550565e-05
 [230,] 7.651695e-05 7.651695e-05 2.550565e-05
 [231,] 7.651695e-05 7.651695e-05 2.550565e-05
 [232,] 7.651695e-05 7.651695e-05 2.550565e-05
 [233,] 7.651695e-05 7.651695e-05 2.550565e-05
 [234,] 7.651695e-05 7.651695e-05 2.550565e-05
 [235,] 7.651695e-05 7.651695e-05 2.550565e-05
 [236,] 7.651695e-05 7.651695e-05 2.550565e-05
 [237,] 7.651695e-05 7.651695e-05 2.550565e-05
 [238,] 7.651695e-05 7.651695e-05 2.550565e-05
 [239,] 7.651695e-05 7.651695e-05 2.550565e-05
 [240,] 7.651695e-05 7.651695e-05 2.550565e-05
 [241,] 7.651695e-05 7.651695e-05 2.550565e-05
 [242,] 7.651695e-05 7.651695e-05 2.550565e-05
 [243,] 7.651695e-05 7.651695e-05 2.550565e-05
 [244,] 7.651695e-05 7.651695e-05 2.550565e-05
 [245,] 7.651695e-05 7.651695e-05 2.550565e-05
 [246,] 7.651695e-05 7.651695e-05 2.550565e-05
 [247,] 7.651695e-05 7.651695e-05 2.550565e-05
 [248,] 7.651695e-05 7.651695e-05 2.550565e-05
 [249,] 7.651695e-05 7.651695e-05 2.550565e-05
 [250,] 7.651695e-05 7.651695e-05 2.550565e-05
 [251,] 7.651695e-05 7.651695e-05 2.550565e-05
 [252,] 7.651695e-05 7.651695e-05 2.550565e-05
 [253,] 7.651695e-05 7.651695e-05 2.550565e-05
 [254,] 7.651695e-05 7.651695e-05 2.550565e-05
 [255,] 7.651695e-05 7.651695e-05 2.550565e-05
 [256,] 7.651695e-05 7.651695e-05 2.550565e-05
 [257,] 7.651695e-05 7.651695e-05 2.550565e-05
 [258,] 7.651695e-05 7.651695e-05 2.550565e-05
 [259,] 7.651695e-05 7.651695e-05 2.550565e-05
 [260,] 7.651695e-05 7.651695e-05 2.550565e-05
 [261,] 7.651695e-05 7.651695e-05 2.550565e-05
 [262,] 7.651695e-05 7.651695e-05 2.550565e-05
 [263,] 7.651695e-05 7.651695e-05 2.550565e-05
 [264,] 7.651695e-05 7.651695e-05 2.550565e-05
 [265,] 7.651695e-05 7.651695e-05 2.550565e-05
 [266,] 7.651695e-05 7.651695e-05 2.550565e-05
 [267,] 7.651695e-05 7.651695e-05 2.550565e-05
 [268,] 7.651695e-05 7.651695e-05 2.550565e-05
 [269,] 7.651695e-05 7.651695e-05 2.550565e-05
 [270,] 7.651695e-05 7.651695e-05 2.550565e-05
 [271,] 7.651695e-05 7.651695e-05 2.550565e-05
 [272,] 7.651695e-05 7.651695e-05 2.550565e-05
 [273,] 7.651695e-05 7.651695e-05 2.550565e-05
 [274,] 7.651695e-05 7.651695e-05 2.550565e-05
 [275,] 7.651695e-05 7.651695e-05 2.550565e-05
 [276,] 7.651695e-05 7.651695e-05 2.550565e-05
 [277,] 7.651695e-05 7.651695e-05 2.550565e-05
 [278,] 7.651695e-05 7.651695e-05 2.550565e-05
 [279,] 7.651695e-05 7.651695e-05 2.550565e-05
 [280,] 7.651695e-05 7.651695e-05 2.550565e-05
 [281,] 7.651695e-05 7.651695e-05 2.550565e-05
 [282,] 7.651695e-05 7.651695e-05 2.550565e-05
 [283,] 7.651695e-05 7.651695e-05 2.550565e-05
 [284,] 7.651695e-05 7.651695e-05 2.550565e-05
 [285,] 7.651695e-05 7.651695e-05 2.550565e-05
 [286,] 7.651695e-05 7.651695e-05 2.550565e-05
 [287,] 7.651695e-05 7.651695e-05 2.550565e-05
 [288,] 7.651695e-05 7.651695e-05 2.550565e-05
 [289,] 7.651695e-05 7.651695e-05 2.550565e-05
 [290,] 7.651695e-05 7.651695e-05 2.550565e-05
 [291,] 7.651695e-05 7.651695e-05 2.550565e-05
 [292,] 7.651695e-05 7.651695e-05 2.550565e-05
 [293,] 7.651695e-05 7.651695e-05 2.550565e-05
 [294,] 7.651696e-05 7.651695e-05 2.550565e-05
 [295,] 7.651695e-05 7.651695e-05 2.550565e-05
 [296,] 7.651695e-05 7.651695e-05 2.550565e-05
 [297,] 7.651695e-05 7.651695e-05 2.550565e-05
 [298,] 7.651695e-05 7.651695e-05 2.550565e-05
 [299,] 7.651695e-05 7.651695e-05 2.550565e-05
 [300,] 7.651695e-05 7.651695e-05 2.550565e-05
 [301,] 7.651696e-05 7.651695e-05 2.550565e-05
 [302,] 7.651696e-05 7.651695e-05 2.550565e-05
 [303,] 7.651696e-05 7.651695e-05 2.550565e-05
 [304,] 7.651696e-05 7.651695e-05 2.550565e-05
 [305,] 7.651696e-05 7.651695e-05 2.550565e-05
 [306,] 7.651695e-05 7.651695e-05 2.550565e-05
 [307,] 7.651695e-05 7.651695e-05 2.550565e-05
 [308,] 7.651695e-05 7.651695e-05 2.550565e-05
 [309,] 7.651695e-05 7.651695e-05 2.550565e-05
 [310,] 7.651695e-05 7.651695e-05 2.550565e-05
 [311,] 7.651695e-05 7.651695e-05 2.550565e-05
 [312,] 7.651695e-05 7.651695e-05 2.550565e-05
 [313,] 7.651696e-05 7.651695e-05 2.550565e-05
 [314,] 7.651695e-05 7.651695e-05 2.550565e-05
 [315,] 7.651695e-05 7.651695e-05 2.550565e-05
 [316,] 7.651696e-05 7.651695e-05 2.550565e-05
 [317,] 7.651695e-05 7.651695e-05 2.550565e-05
 [318,] 7.651695e-05 7.651695e-05 2.550565e-05
 [319,] 7.651695e-05 7.651695e-05 2.550565e-05
 [320,] 7.651695e-05 7.651695e-05 2.550565e-05
 [321,] 7.651695e-05 7.651695e-05 2.550565e-05
 [322,] 7.651695e-05 7.651695e-05 2.550565e-05
 [323,] 7.651695e-05 7.651695e-05 2.550565e-05
 [324,] 7.651695e-05 7.651695e-05 2.550565e-05
 [325,] 7.651695e-05 7.651695e-05 2.550565e-05
 [326,] 7.651695e-05 7.651695e-05 2.550565e-05
 [327,] 7.651695e-05 7.651695e-05 2.550565e-05
 [328,] 7.651695e-05 7.651695e-05 2.550565e-05
 [329,] 7.651695e-05 7.651695e-05 2.550565e-05
 [330,] 7.651695e-05 7.651695e-05 2.550565e-05
 [331,] 7.651695e-05 7.651695e-05 2.550565e-05
 [332,] 7.651695e-05 7.651695e-05 2.550565e-05
 [333,] 7.651695e-05 7.651695e-05 2.550565e-05
 [334,] 7.651695e-05 7.651695e-05 2.550565e-05
 [335,] 7.651695e-05 7.651695e-05 2.550565e-05
 [336,] 7.651695e-05 7.651695e-05 2.550565e-05
 [337,] 7.651695e-05 7.651695e-05 2.550565e-05
 [338,] 7.651695e-05 7.651695e-05 2.550565e-05
 [339,] 7.651695e-05 7.651695e-05 2.550565e-05
 [340,] 7.651695e-05 7.651695e-05 2.550565e-05
 [341,] 7.651695e-05 7.651695e-05 2.550565e-05
 [342,] 7.651695e-05 7.651695e-05 2.550565e-05
 [343,] 7.651695e-05 7.651695e-05 2.550565e-05
 [344,] 7.651695e-05 7.651695e-05 2.550565e-05
 [345,] 7.651695e-05 7.651695e-05 2.550565e-05
 [346,] 7.651695e-05 7.651695e-05 2.550565e-05
 [347,] 7.651695e-05 7.651695e-05 2.550565e-05
 [348,] 7.651695e-05 7.651695e-05 2.550565e-05
 [349,] 7.651695e-05 7.651695e-05 2.550565e-05
 [350,] 7.651695e-05 7.651695e-05 2.550565e-05
 [351,] 7.651695e-05 7.651695e-05 2.550565e-05
 [352,] 7.651695e-05 7.651695e-05 2.550565e-05
 [353,] 7.651695e-05 7.651695e-05 2.550565e-05
 [354,] 7.651695e-05 7.651695e-05 2.550565e-05
 [355,] 7.651695e-05 7.651695e-05 2.550565e-05
 [356,] 7.651695e-05 7.651695e-05 2.550565e-05
 [357,] 7.651695e-05 7.651695e-05 2.550565e-05
 [358,] 7.651695e-05 7.651695e-05 2.550565e-05
 [359,] 7.651695e-05 7.651695e-05 2.550565e-05
 [360,] 7.651695e-05 7.651695e-05 2.550565e-05
 [361,] 7.651695e-05 7.651695e-05 2.550565e-05
 [362,] 7.651695e-05 7.651695e-05 2.550565e-05
 [363,] 7.651695e-05 7.651695e-05 2.550565e-05
 [364,] 7.651695e-05 7.651695e-05 2.550565e-05
 [365,] 7.651695e-05 7.651695e-05 2.550565e-05
 [366,] 7.651695e-05 7.651695e-05 2.550565e-05
 [367,] 7.651695e-05 7.651695e-05 2.550565e-05
 [368,] 7.651695e-05 7.651695e-05 2.550565e-05
 [369,] 7.651695e-05 7.651695e-05 2.550565e-05
 [370,] 7.651695e-05 7.651695e-05 2.550565e-05
 [371,] 7.651696e-05 7.651695e-05 2.550565e-05
 [372,] 7.651697e-05 7.651695e-05 2.550566e-05
 [373,] 7.651695e-05 7.651695e-05 2.550565e-05
 [374,] 7.651695e-05 7.651695e-05 2.550565e-05
 [375,] 7.651695e-05 7.651695e-05 2.550565e-05
 [376,] 7.651695e-05 7.651695e-05 2.550565e-05
 [377,] 7.651695e-05 7.651695e-05 2.550565e-05
 [378,] 7.651696e-05 7.651695e-05 2.550565e-05
 [379,] 7.651696e-05 7.651695e-05 2.550565e-05
 [380,] 7.651695e-05 7.651695e-05 2.550565e-05
 [381,] 7.651696e-05 7.651695e-05 2.550565e-05
 [382,] 7.651695e-05 7.651695e-05 2.550565e-05
 [383,] 7.651696e-05 7.651695e-05 2.550565e-05
 [384,] 7.651695e-05 7.651695e-05 2.550565e-05
 [385,] 7.651696e-05 7.651695e-05 2.550565e-05
 [386,] 7.651697e-05 7.651695e-05 2.550566e-05
 [387,] 7.651697e-05 7.651695e-05 2.550566e-05
 [388,] 7.651695e-05 7.651695e-05 2.550565e-05
 [389,] 7.651696e-05 7.651695e-05 2.550565e-05
 [390,] 7.651696e-05 7.651695e-05 2.550565e-05
 [391,] 7.651696e-05 7.651695e-05 2.550565e-05
 [392,] 7.651696e-05 7.651695e-05 2.550565e-05
 [393,] 7.651695e-05 7.651695e-05 2.550565e-05
 [394,] 7.651696e-05 7.651695e-05 2.550565e-05
 [395,] 7.651696e-05 7.651695e-05 2.550565e-05
 [396,] 7.651695e-05 7.651695e-05 2.550565e-05
 [397,] 7.651695e-05 7.651695e-05 2.550565e-05
 [398,] 7.651696e-05 7.651695e-05 2.550565e-05
 [399,] 7.651696e-05 7.651695e-05 2.550565e-05
 [400,] 7.651695e-05 7.651695e-05 2.550565e-05
 [401,] 7.651696e-05 7.651695e-05 2.550565e-05
 [402,] 7.651695e-05 7.651695e-05 2.550565e-05
 [403,] 7.651696e-05 7.651695e-05 2.550565e-05
 [404,] 7.651695e-05 7.651695e-05 2.550565e-05
 [405,] 7.651695e-05 7.651695e-05 2.550565e-05
 [406,] 7.651695e-05 7.651695e-05 2.550565e-05
 [407,] 7.651695e-05 7.651695e-05 2.550565e-05
 [408,] 7.651695e-05 7.651695e-05 2.550565e-05
 [409,] 7.651695e-05 7.651695e-05 2.550565e-05
 [410,] 7.651695e-05 7.651695e-05 2.550565e-05
 [411,] 7.651695e-05 7.651695e-05 2.550565e-05
 [412,] 7.651695e-05 7.651695e-05 2.550565e-05
 [413,] 7.651695e-05 7.651695e-05 2.550565e-05
 [414,] 7.651695e-05 7.651695e-05 2.550565e-05
 [415,] 7.651695e-05 7.651695e-05 2.550565e-05
 [416,] 7.651695e-05 7.651695e-05 2.550565e-05
 [417,] 7.651695e-05 7.651695e-05 2.550565e-05
 [418,] 7.651695e-05 7.651695e-05 2.550565e-05
 [419,] 7.651695e-05 7.651695e-05 2.550565e-05
 [420,] 7.651695e-05 7.651695e-05 2.550565e-05
 [421,] 7.651695e-05 7.651695e-05 2.550565e-05
 [422,] 7.651695e-05 7.651695e-05 2.550565e-05
 [423,] 7.651695e-05 7.651695e-05 2.550565e-05
 [424,] 7.651695e-05 7.651695e-05 2.550565e-05
 [425,] 7.651695e-05 7.651695e-05 2.550565e-05
 [426,] 7.651695e-05 7.651695e-05 2.550565e-05
 [427,] 7.651695e-05 7.651695e-05 2.550565e-05
 [428,] 7.651695e-05 7.651695e-05 2.550565e-05
 [429,] 7.651695e-05 7.651695e-05 2.550565e-05
 [430,] 7.651695e-05 7.651695e-05 2.550565e-05
 [431,] 7.651695e-05 7.651695e-05 2.550565e-05
 [432,] 7.651695e-05 7.651695e-05 2.550565e-05
 [433,] 7.651695e-05 7.651695e-05 2.550565e-05
 [434,] 7.651695e-05 7.651695e-05 2.550565e-05
 [435,] 7.651695e-05 7.651695e-05 2.550565e-05
 [436,] 7.651695e-05 7.651695e-05 2.550565e-05
 [437,] 7.651695e-05 7.651695e-05 2.550565e-05
 [438,] 7.651695e-05 7.651695e-05 2.550565e-05
 [439,] 7.651695e-05 7.651695e-05 2.550565e-05
 [440,] 7.651695e-05 7.651695e-05 2.550565e-05
 [441,] 7.651696e-05 7.651695e-05 2.550565e-05
 [442,] 7.651695e-05 7.651695e-05 2.550565e-05
 [443,] 7.651696e-05 7.651695e-05 2.550565e-05
 [444,] 7.651696e-05 7.651695e-05 2.550565e-05
 [445,] 7.651695e-05 7.651695e-05 2.550565e-05
 [446,] 7.651696e-05 7.651695e-05 2.550565e-05
 [447,] 7.651695e-05 7.651695e-05 2.550565e-05
 [448,] 7.651695e-05 7.651695e-05 2.550565e-05
 [449,] 7.651695e-05 7.651695e-05 2.550565e-05
 [450,] 7.651695e-05 7.651695e-05 2.550565e-05
 [451,] 7.651695e-05 7.651695e-05 2.550565e-05
 [452,] 7.651696e-05 7.651695e-05 2.550565e-05
 [453,] 7.651696e-05 7.651695e-05 2.550565e-05
 [454,] 7.651695e-05 7.651695e-05 2.550565e-05
 [455,] 7.651695e-05 7.651695e-05 2.550565e-05
 [456,] 7.651696e-05 7.651695e-05 2.550565e-05
 [457,] 7.651695e-05 7.651695e-05 2.550565e-05
 [458,] 7.651696e-05 7.651695e-05 2.550565e-05
 [459,] 7.651695e-05 7.651695e-05 2.550565e-05
 [460,] 7.651696e-05 7.651695e-05 2.550565e-05
 [461,] 7.651695e-05 7.651695e-05 2.550565e-05
 [462,] 7.651695e-05 7.651695e-05 2.550565e-05
 [463,] 7.651696e-05 7.651695e-05 2.550565e-05
 [464,] 7.651695e-05 7.651695e-05 2.550565e-05
 [465,] 7.651696e-05 7.651695e-05 2.550565e-05
 [466,] 7.651695e-05 7.651695e-05 2.550565e-05
 [467,] 7.651695e-05 7.651695e-05 2.550565e-05
 [468,] 7.651696e-05 7.651695e-05 2.550565e-05
 [469,] 7.651696e-05 7.651695e-05 2.550565e-05
 [470,] 7.651696e-05 7.651695e-05 2.550565e-05
 [471,] 7.651695e-05 7.651695e-05 2.550565e-05
 [472,] 7.651696e-05 7.651695e-05 2.550565e-05
 [473,] 7.651696e-05 7.651695e-05 2.550565e-05
 [474,] 7.651695e-05 7.651695e-05 2.550565e-05
 [475,] 7.651696e-05 7.651695e-05 2.550565e-05
 [476,] 7.651695e-05 7.651695e-05 2.550565e-05
 [477,] 7.651696e-05 7.651695e-05 2.550565e-05
 [478,] 7.651695e-05 7.651695e-05 2.550565e-05
 [479,] 7.651695e-05 7.651695e-05 2.550565e-05
 [480,] 7.651696e-05 7.651695e-05 2.550565e-05
 [481,] 7.651696e-05 7.651695e-05 2.550565e-05
 [482,] 7.651696e-05 7.651695e-05 2.550565e-05
 [483,] 7.651695e-05 7.651695e-05 2.550565e-05
 [484,] 7.651695e-05 7.651695e-05 2.550565e-05
 [485,] 7.651696e-05 7.651695e-05 2.550565e-05
 [486,] 7.651695e-05 7.651695e-05 2.550565e-05
 [487,] 7.651695e-05 7.651695e-05 2.550565e-05
 [488,] 7.651695e-05 7.651695e-05 2.550565e-05
 [489,] 7.651695e-05 7.651695e-05 2.550565e-05
 [490,] 7.651696e-05 7.651695e-05 2.550565e-05
 [491,] 7.651695e-05 7.651695e-05 2.550565e-05
 [492,] 7.651695e-05 7.651695e-05 2.550565e-05
 [493,] 7.651695e-05 7.651695e-05 2.550565e-05
 [494,] 7.651695e-05 7.651695e-05 2.550565e-05
 [495,] 7.651695e-05 7.651695e-05 2.550565e-05
 [496,] 7.651695e-05 7.651695e-05 2.550565e-05
 [497,] 7.651695e-05 7.651695e-05 2.550565e-05
 [498,] 7.651695e-05 7.651695e-05 2.550565e-05
 [499,] 7.651695e-05 7.651695e-05 2.550565e-05
 [500,] 7.651695e-05 7.651695e-05 2.550565e-05
 [501,] 7.651695e-05 7.651695e-05 2.550565e-05
 [502,] 7.651695e-05 7.651695e-05 2.550565e-05
 [503,] 7.651695e-05 7.651695e-05 2.550565e-05
 [504,] 7.651695e-05 7.651695e-05 2.550565e-05
 [505,] 7.651695e-05 7.651695e-05 2.550565e-05
 [506,] 7.651695e-05 7.651695e-05 2.550565e-05
 [507,] 7.651695e-05 7.651695e-05 2.550565e-05
 [508,] 7.651695e-05 7.651695e-05 2.550565e-05
 [509,] 7.651695e-05 7.651695e-05 2.550565e-05
 [510,] 7.651695e-05 7.651695e-05 2.550565e-05
 [511,] 7.651695e-05 7.651695e-05 2.550565e-05
 [512,] 7.651695e-05 7.651695e-05 2.550565e-05
 [513,] 7.651695e-05 7.651695e-05 2.550565e-05
 [514,] 7.651695e-05 7.651695e-05 2.550565e-05
 [515,] 7.651695e-05 7.651695e-05 2.550565e-05
 [516,] 7.651695e-05 7.651695e-05 2.550565e-05
 [517,] 7.651695e-05 7.651695e-05 2.550565e-05
 [518,] 7.651695e-05 7.651695e-05 2.550565e-05
 [519,] 7.651695e-05 7.651695e-05 2.550565e-05
 [520,] 7.651695e-05 7.651695e-05 2.550565e-05
 [521,] 7.651695e-05 7.651695e-05 2.550565e-05
 [522,] 7.651695e-05 7.651695e-05 2.550565e-05
 [523,] 7.651695e-05 7.651695e-05 2.550565e-05
 [524,] 7.651695e-05 7.651695e-05 2.550565e-05
 [525,] 7.651695e-05 7.651695e-05 2.550565e-05
 [526,] 7.651695e-05 7.651695e-05 2.550565e-05
 [527,] 7.651695e-05 7.651695e-05 2.550565e-05
 [528,] 7.651695e-05 7.651695e-05 2.550565e-05
 [529,] 7.651695e-05 7.651695e-05 2.550565e-05
 [530,] 7.651695e-05 7.651695e-05 2.550565e-05
 [531,] 7.651695e-05 7.651695e-05 2.550565e-05
 [532,] 7.651695e-05 7.651695e-05 2.550565e-05
 [533,] 7.651695e-05 7.651695e-05 2.550565e-05
 [534,] 7.651695e-05 7.651695e-05 2.550565e-05
 [535,] 7.651695e-05 7.651695e-05 2.550565e-05
 [536,] 7.651695e-05 7.651695e-05 2.550565e-05
 [537,] 7.651695e-05 7.651695e-05 2.550565e-05
 [538,] 7.651695e-05 7.651695e-05 2.550565e-05
 [539,] 7.651695e-05 7.651695e-05 2.550565e-05
 [540,] 7.651695e-05 7.651695e-05 2.550565e-05
 [541,] 7.651695e-05 7.651695e-05 2.550565e-05
 [542,] 7.651695e-05 7.651695e-05 2.550565e-05
 [543,] 7.651695e-05 7.651695e-05 2.550565e-05
 [544,] 7.651695e-05 7.651695e-05 2.550565e-05
 [545,] 7.651695e-05 7.651695e-05 2.550565e-05
 [546,] 7.651695e-05 7.651695e-05 2.550565e-05
 [547,] 7.651695e-05 7.651695e-05 2.550565e-05
 [548,] 7.651695e-05 7.651695e-05 2.550565e-05
 [549,] 7.651695e-05 7.651695e-05 2.550565e-05
 [550,] 7.651695e-05 7.651695e-05 2.550565e-05
 [551,] 7.651695e-05 7.651695e-05 2.550565e-05
 [552,] 7.651695e-05 7.651695e-05 2.550565e-05
 [553,] 7.651695e-05 7.651695e-05 2.550565e-05
 [554,] 7.651695e-05 7.651695e-05 2.550565e-05
 [555,] 7.651695e-05 7.651695e-05 2.550565e-05
 [556,] 7.651695e-05 7.651695e-05 2.550565e-05
 [557,] 7.651695e-05 7.651695e-05 2.550565e-05
 [558,] 7.651695e-05 7.651695e-05 2.550565e-05
 [559,] 7.651695e-05 7.651695e-05 2.550565e-05
 [560,] 7.651695e-05 7.651695e-05 2.550565e-05
 [561,] 7.651695e-05 7.651695e-05 2.550565e-05
 [562,] 7.651695e-05 7.651695e-05 2.550565e-05
 [563,] 7.651695e-05 7.651695e-05 2.550565e-05
 [564,] 7.651695e-05 7.651695e-05 2.550565e-05
 [565,] 7.651695e-05 7.651695e-05 2.550565e-05
 [566,] 7.651695e-05 7.651695e-05 2.550565e-05
 [567,] 7.651695e-05 7.651695e-05 2.550565e-05
 [568,] 7.651695e-05 7.651695e-05 2.550565e-05
 [569,] 7.651695e-05 7.651695e-05 2.550565e-05
 [570,] 7.651695e-05 7.651695e-05 2.550565e-05
 [571,] 7.651695e-05 7.651695e-05 2.550565e-05
 [572,] 7.651695e-05 7.651695e-05 2.550565e-05
 [573,] 7.651695e-05 7.651695e-05 2.550565e-05
 [574,] 7.651695e-05 7.651695e-05 2.550565e-05
 [575,] 7.651695e-05 7.651695e-05 2.550565e-05
 [576,] 7.651695e-05 7.651695e-05 2.550565e-05
 [577,] 7.651695e-05 7.651695e-05 2.550565e-05
 [578,] 7.651695e-05 7.651695e-05 2.550565e-05
 [579,] 7.651695e-05 7.651695e-05 2.550565e-05
 [580,] 7.651695e-05 7.651695e-05 2.550565e-05
 [581,] 7.651695e-05 7.651695e-05 2.550565e-05
 [582,] 7.651695e-05 7.651695e-05 2.550565e-05
 [583,] 7.651695e-05 7.651695e-05 2.550565e-05
 [584,] 7.651696e-05 7.651695e-05 2.550565e-05
 [585,] 7.651695e-05 7.651695e-05 2.550565e-05
 [586,] 7.651695e-05 7.651695e-05 2.550565e-05
 [587,] 7.651695e-05 7.651695e-05 2.550565e-05
 [588,] 7.651695e-05 7.651695e-05 2.550565e-05
 [589,] 7.651695e-05 7.651695e-05 2.550565e-05
 [590,] 7.651695e-05 7.651695e-05 2.550565e-05
 [591,] 7.651695e-05 7.651695e-05 2.550565e-05
 [592,] 7.651695e-05 7.651695e-05 2.550565e-05
 [593,] 7.651695e-05 7.651695e-05 2.550565e-05
 [594,] 7.651695e-05 7.651695e-05 2.550565e-05
 [595,] 7.651695e-05 7.651695e-05 2.550565e-05
 [596,] 7.651695e-05 7.651695e-05 2.550565e-05
 [597,] 7.651695e-05 7.651695e-05 2.550565e-05
 [598,] 7.651695e-05 7.651695e-05 2.550565e-05
 [599,] 7.651695e-05 7.651695e-05 2.550565e-05
 [600,] 7.651695e-05 7.651695e-05 2.550565e-05
 [601,] 7.651695e-05 7.651695e-05 2.550565e-05
 [602,] 7.651695e-05 7.651695e-05 2.550565e-05
 [603,] 7.651695e-05 7.651695e-05 2.550565e-05
 [604,] 7.651695e-05 7.651695e-05 2.550565e-05
 [605,] 7.651695e-05 7.651695e-05 2.550565e-05
 [606,] 7.651695e-05 7.651695e-05 2.550565e-05
 [607,] 7.651695e-05 7.651695e-05 2.550565e-05
 [608,] 7.651695e-05 7.651695e-05 2.550565e-05
 [609,] 7.651695e-05 7.651695e-05 2.550565e-05
 [610,] 7.651695e-05 7.651695e-05 2.550565e-05
 [611,] 7.651695e-05 7.651695e-05 2.550565e-05
 [612,] 7.651695e-05 7.651695e-05 2.550565e-05
 [613,] 7.651695e-05 7.651695e-05 2.550565e-05
 [614,] 7.651695e-05 7.651695e-05 2.550565e-05
 [615,] 7.651696e-05 7.651695e-05 2.550565e-05
 [616,] 7.651695e-05 7.651695e-05 2.550565e-05
 [617,] 7.651695e-05 7.651695e-05 2.550565e-05
 [618,] 7.651695e-05 7.651695e-05 2.550565e-05
 [619,] 7.651696e-05 7.651695e-05 2.550565e-05
 [620,] 7.651695e-05 7.651695e-05 2.550565e-05
 [621,] 7.651695e-05 7.651695e-05 2.550565e-05
 [622,] 7.651695e-05 7.651695e-05 2.550565e-05
 [623,] 7.651695e-05 7.651695e-05 2.550565e-05
 [624,] 7.651695e-05 7.651695e-05 2.550565e-05
 [625,] 7.651695e-05 7.651695e-05 2.550565e-05
 [626,] 7.651695e-05 7.651695e-05 2.550565e-05
 [627,] 7.651695e-05 7.651695e-05 2.550565e-05
 [628,] 7.651695e-05 7.651695e-05 2.550565e-05
 [629,] 7.651695e-05 7.651695e-05 2.550565e-05
 [630,] 7.651695e-05 7.651695e-05 2.550565e-05
 [631,] 7.651695e-05 7.651695e-05 2.550565e-05
 [632,] 7.651695e-05 7.651695e-05 2.550565e-05
 [633,] 7.651695e-05 7.651695e-05 2.550565e-05
 [634,] 7.651695e-05 7.651695e-05 2.550565e-05
 [635,] 7.651695e-05 7.651695e-05 2.550565e-05
 [636,] 7.651695e-05 7.651695e-05 2.550565e-05
 [637,] 7.651695e-05 7.651695e-05 2.550565e-05
 [638,] 7.651695e-05 7.651695e-05 2.550565e-05
 [639,] 7.651695e-05 7.651695e-05 2.550565e-05
 [640,] 7.651695e-05 7.651695e-05 2.550565e-05
 [641,] 7.651695e-05 7.651695e-05 2.550565e-05
 [642,] 7.651695e-05 7.651695e-05 2.550565e-05
 [643,] 7.651695e-05 7.651695e-05 2.550565e-05
 [644,] 7.651695e-05 7.651695e-05 2.550565e-05
 [645,] 7.651695e-05 7.651695e-05 2.550565e-05
 [646,] 7.651695e-05 7.651695e-05 2.550565e-05
 [647,] 7.651695e-05 7.651695e-05 2.550565e-05
 [648,] 7.651695e-05 7.651695e-05 2.550565e-05
 [649,] 7.651695e-05 7.651695e-05 2.550565e-05
 [650,] 7.651695e-05 7.651695e-05 2.550565e-05
 [651,] 7.651695e-05 7.651695e-05 2.550565e-05
 [652,] 7.651695e-05 7.651695e-05 2.550565e-05
 [653,] 7.651695e-05 7.651695e-05 2.550565e-05
 [654,] 7.651695e-05 7.651695e-05 2.550565e-05
 [655,] 7.651695e-05 7.651695e-05 2.550565e-05
 [656,] 7.651695e-05 7.651695e-05 2.550565e-05
 [657,] 7.651695e-05 7.651695e-05 2.550565e-05
 [658,] 7.651695e-05 7.651695e-05 2.550565e-05
 [659,] 7.651695e-05 7.651695e-05 2.550565e-05
 [660,] 7.651695e-05 7.651695e-05 2.550565e-05
 [661,] 7.651695e-05 7.651695e-05 2.550565e-05
 [662,] 7.651695e-05 7.651695e-05 2.550565e-05
 [663,] 7.651695e-05 7.651695e-05 2.550565e-05
 [664,] 7.651695e-05 7.651695e-05 2.550565e-05
 [665,] 7.651695e-05 7.651695e-05 2.550565e-05
 [666,] 7.651695e-05 7.651695e-05 2.550565e-05
 [667,] 7.651695e-05 7.651695e-05 2.550565e-05
 [668,] 7.651695e-05 7.651695e-05 2.550565e-05
 [669,] 7.651695e-05 7.651695e-05 2.550565e-05
 [670,] 7.651695e-05 7.651695e-05 2.550565e-05
 [671,] 7.651696e-05 7.651695e-05 2.550565e-05
 [672,] 7.651695e-05 7.651695e-05 2.550565e-05
 [673,] 7.651695e-05 7.651695e-05 2.550565e-05
 [674,] 7.651695e-05 7.651695e-05 2.550565e-05
 [675,] 7.651695e-05 7.651695e-05 2.550565e-05
 [676,] 7.651695e-05 7.651695e-05 2.550565e-05
 [677,] 7.651695e-05 7.651695e-05 2.550565e-05
 [678,] 7.651695e-05 7.651695e-05 2.550565e-05
 [679,] 7.651695e-05 7.651695e-05 2.550565e-05
 [680,] 7.651695e-05 7.651695e-05 2.550565e-05
 [681,] 7.651695e-05 7.651695e-05 2.550565e-05
 [682,] 7.651695e-05 7.651695e-05 2.550565e-05
 [683,] 7.651695e-05 7.651695e-05 2.550565e-05
 [684,] 7.651695e-05 7.651695e-05 2.550565e-05
 [685,] 7.651695e-05 7.651695e-05 2.550565e-05
 [686,] 7.651695e-05 7.651695e-05 2.550565e-05
 [687,] 7.651695e-05 7.651695e-05 2.550565e-05
 [688,] 7.651695e-05 7.651695e-05 2.550565e-05
 [689,] 7.651695e-05 7.651695e-05 2.550565e-05
 [690,] 7.651695e-05 7.651695e-05 2.550565e-05
 [691,] 7.651695e-05 7.651695e-05 2.550565e-05
 [692,] 7.651695e-05 7.651695e-05 2.550565e-05
 [693,] 7.651695e-05 7.651695e-05 2.550565e-05
 [694,] 7.651695e-05 7.651695e-05 2.550565e-05
 [695,] 7.651695e-05 7.651695e-05 2.550565e-05
 [696,] 7.651695e-05 7.651695e-05 2.550565e-05
 [697,] 7.651695e-05 7.651695e-05 2.550565e-05
 [698,] 7.651695e-05 7.651695e-05 2.550565e-05
 [699,] 7.651695e-05 7.651695e-05 2.550565e-05
 [700,] 7.651695e-05 7.651695e-05 2.550565e-05
 [701,] 7.651695e-05 7.651695e-05 2.550565e-05
 [702,] 7.651695e-05 7.651695e-05 2.550565e-05
 [703,] 7.651695e-05 7.651695e-05 2.550565e-05
 [704,] 7.651695e-05 7.651695e-05 2.550565e-05
 [705,] 7.651695e-05 7.651695e-05 2.550565e-05
 [706,] 7.651695e-05 7.651695e-05 2.550565e-05
 [707,] 7.651695e-05 7.651695e-05 2.550565e-05
 [708,] 7.651695e-05 7.651695e-05 2.550565e-05
 [709,] 7.651695e-05 7.651695e-05 2.550565e-05
 [710,] 7.651695e-05 7.651695e-05 2.550565e-05
 [711,] 7.651695e-05 7.651695e-05 2.550565e-05
 [712,] 7.651695e-05 7.651695e-05 2.550565e-05
 [713,] 7.651695e-05 7.651695e-05 2.550565e-05
 [714,] 7.651695e-05 7.651695e-05 2.550565e-05
 [715,] 7.651695e-05 7.651695e-05 2.550565e-05
 [716,] 7.651695e-05 7.651695e-05 2.550565e-05
 [717,] 7.651695e-05 7.651695e-05 2.550565e-05
 [718,] 7.651695e-05 7.651695e-05 2.550565e-05
 [719,] 7.651695e-05 7.651695e-05 2.550565e-05
 [720,] 7.651695e-05 7.651695e-05 2.550565e-05
 [721,] 7.651695e-05 7.651695e-05 2.550565e-05
 [722,] 7.651695e-05 7.651695e-05 2.550565e-05
 [723,] 7.651695e-05 7.651695e-05 2.550565e-05
 [724,] 7.651695e-05 7.651695e-05 2.550565e-05
 [725,] 7.651695e-05 7.651695e-05 2.550565e-05
 [726,] 7.651695e-05 7.651695e-05 2.550565e-05
 [727,] 7.651695e-05 7.651695e-05 2.550565e-05
 [728,] 7.651695e-05 7.651695e-05 2.550565e-05
 [729,] 7.651695e-05 7.651695e-05 2.550565e-05
 [730,] 7.651695e-05 7.651695e-05 2.550565e-05
 [731,] 7.651695e-05 7.651695e-05 2.550565e-05
 [732,] 7.651695e-05 7.651695e-05 2.550565e-05
 [733,] 7.651695e-05 7.651695e-05 2.550565e-05
 [734,] 7.651695e-05 7.651695e-05 2.550565e-05
 [735,] 7.651695e-05 7.651695e-05 2.550565e-05
 [736,] 7.651695e-05 7.651695e-05 2.550565e-05
 [737,] 7.651695e-05 7.651695e-05 2.550565e-05
 [738,] 7.651695e-05 7.651695e-05 2.550565e-05
 [739,] 7.651695e-05 7.651695e-05 2.550565e-05
 [740,] 7.651695e-05 7.651695e-05 2.550565e-05
 [741,] 7.651695e-05 7.651695e-05 2.550565e-05
 [742,] 7.651695e-05 7.651695e-05 2.550565e-05
 [743,] 7.651695e-05 7.651695e-05 2.550565e-05
 [744,] 7.651695e-05 7.651695e-05 2.550565e-05
 [745,] 7.651695e-05 7.651695e-05 2.550565e-05
 [746,] 7.651695e-05 7.651695e-05 2.550565e-05
 [747,] 7.651695e-05 7.651695e-05 2.550565e-05
 [748,] 7.651695e-05 7.651695e-05 2.550565e-05
 [749,] 7.651695e-05 7.651695e-05 2.550565e-05
 [750,] 7.651695e-05 7.651695e-05 2.550565e-05
 [751,] 7.651695e-05 7.651695e-05 2.550565e-05
 [752,] 7.651695e-05 7.651695e-05 2.550565e-05
 [753,] 7.651695e-05 7.651695e-05 2.550565e-05
 [754,] 7.651695e-05 7.651695e-05 2.550565e-05
 [755,] 7.651695e-05 7.651695e-05 2.550565e-05
 [756,] 7.651695e-05 7.651695e-05 2.550565e-05
 [757,] 7.651695e-05 7.651695e-05 2.550565e-05
 [758,] 7.651695e-05 7.651695e-05 2.550565e-05
 [759,] 7.651695e-05 7.651695e-05 2.550565e-05
 [760,] 7.651695e-05 7.651695e-05 2.550565e-05
 [761,] 7.651695e-05 7.651695e-05 2.550565e-05
 [762,] 7.651695e-05 7.651695e-05 2.550565e-05
 [763,] 7.651695e-05 7.651695e-05 2.550565e-05
 [764,] 7.651695e-05 7.651695e-05 2.550565e-05
 [765,] 7.651695e-05 7.651695e-05 2.550565e-05
 [766,] 7.651695e-05 7.651695e-05 2.550565e-05
 [767,] 7.651695e-05 7.651695e-05 2.550565e-05
 [768,] 7.651695e-05 7.651695e-05 2.550565e-05
 [769,] 7.651695e-05 7.651695e-05 2.550565e-05
 [770,] 7.651695e-05 7.651695e-05 2.550565e-05
 [771,] 7.651695e-05 7.651695e-05 2.550565e-05
 [772,] 7.651696e-05 7.651695e-05 2.550565e-05
 [773,] 7.651696e-05 7.651695e-05 2.550565e-05
 [774,] 7.651695e-05 7.651695e-05 2.550565e-05
 [775,] 7.651695e-05 7.651695e-05 2.550565e-05
 [776,] 7.651696e-05 7.651695e-05 2.550565e-05
 [777,] 7.651695e-05 7.651695e-05 2.550565e-05
 [778,] 7.651695e-05 7.651695e-05 2.550565e-05
 [779,] 7.651696e-05 7.651695e-05 2.550565e-05
 [780,] 7.651695e-05 7.651695e-05 2.550565e-05
 [781,] 7.651695e-05 7.651695e-05 2.550565e-05
 [782,] 7.651695e-05 7.651695e-05 2.550565e-05
 [783,] 7.651695e-05 7.651695e-05 2.550565e-05
 [784,] 7.651695e-05 7.651695e-05 2.550565e-05
 [785,] 7.651695e-05 7.651695e-05 2.550565e-05
 [786,] 7.651695e-05 7.651695e-05 2.550565e-05
 [787,] 7.651696e-05 7.651695e-05 2.550565e-05
 [788,] 7.651695e-05 7.651695e-05 2.550565e-05
 [789,] 7.651695e-05 7.651695e-05 2.550565e-05
 [790,] 7.651696e-05 7.651695e-05 2.550565e-05
 [791,] 7.651696e-05 7.651695e-05 2.550565e-05
 [792,] 7.651695e-05 7.651695e-05 2.550565e-05
 [793,] 7.651696e-05 7.651695e-05 2.550565e-05
 [794,] 7.651695e-05 7.651695e-05 2.550565e-05
 [795,] 7.651695e-05 7.651695e-05 2.550565e-05
 [796,] 7.651695e-05 7.651695e-05 2.550565e-05
 [797,] 7.651695e-05 7.651695e-05 2.550565e-05
 [798,] 7.651695e-05 7.651695e-05 2.550565e-05
 [799,] 7.651695e-05 7.651695e-05 2.550565e-05
 [800,] 7.651695e-05 7.651695e-05 2.550565e-05
 [801,] 7.651695e-05 7.651695e-05 2.550565e-05
 [802,] 7.651695e-05 7.651695e-05 2.550565e-05
 [803,] 7.651695e-05 7.651695e-05 2.550565e-05
 [804,] 7.651695e-05 7.651695e-05 2.550565e-05
 [805,] 7.651695e-05 7.651695e-05 2.550565e-05
 [806,] 7.651695e-05 7.651695e-05 2.550565e-05
 [807,] 7.651695e-05 7.651695e-05 2.550565e-05
 [808,] 7.651695e-05 7.651695e-05 2.550565e-05
 [809,] 7.651695e-05 7.651695e-05 2.550565e-05
 [810,] 7.651695e-05 7.651695e-05 2.550565e-05
 [811,] 7.651696e-05 7.651695e-05 2.550565e-05
 [812,] 7.651695e-05 7.651695e-05 2.550565e-05
 [813,] 7.651695e-05 7.651695e-05 2.550565e-05
 [814,] 7.651695e-05 7.651695e-05 2.550565e-05
 [815,] 7.651695e-05 7.651695e-05 2.550565e-05
 [816,] 7.651695e-05 7.651695e-05 2.550565e-05
 [817,] 7.651695e-05 7.651695e-05 2.550565e-05
 [818,] 7.651695e-05 7.651695e-05 2.550565e-05
 [819,] 7.651695e-05 7.651695e-05 2.550565e-05
 [820,] 7.651695e-05 7.651695e-05 2.550565e-05
 [821,] 7.651695e-05 7.651695e-05 2.550565e-05
 [822,] 7.651695e-05 7.651695e-05 2.550565e-05
 [823,] 7.651695e-05 7.651695e-05 2.550565e-05
 [824,] 7.651695e-05 7.651695e-05 2.550565e-05
 [825,] 7.651696e-05 7.651695e-05 2.550565e-05
 [826,] 7.651695e-05 7.651695e-05 2.550565e-05
 [827,] 7.651695e-05 7.651695e-05 2.550565e-05
 [828,] 7.651695e-05 7.651695e-05 2.550565e-05
 [829,] 7.651695e-05 7.651695e-05 2.550565e-05
 [830,] 7.651695e-05 7.651695e-05 2.550565e-05
 [831,] 7.651695e-05 7.651695e-05 2.550565e-05
 [832,] 7.651695e-05 7.651695e-05 2.550565e-05
 [833,] 7.651695e-05 7.651695e-05 2.550565e-05
 [834,] 7.651695e-05 7.651695e-05 2.550565e-05
 [835,] 7.651695e-05 7.651695e-05 2.550565e-05
 [836,] 7.651695e-05 7.651695e-05 2.550565e-05
 [837,] 7.651695e-05 7.651695e-05 2.550565e-05
 [838,] 7.651695e-05 7.651695e-05 2.550565e-05
 [839,] 7.651695e-05 7.651695e-05 2.550565e-05
 [840,] 7.651695e-05 7.651695e-05 2.550565e-05
 [841,] 7.651695e-05 7.651695e-05 2.550565e-05
 [842,] 7.651695e-05 7.651695e-05 2.550565e-05
 [843,] 7.651695e-05 7.651695e-05 2.550565e-05
 [844,] 7.651695e-05 7.651695e-05 2.550565e-05
 [845,] 7.651695e-05 7.651695e-05 2.550565e-05
 [846,] 7.651695e-05 7.651695e-05 2.550565e-05
 [847,] 7.651695e-05 7.651695e-05 2.550565e-05
 [848,] 7.651695e-05 7.651695e-05 2.550565e-05
 [849,] 7.651695e-05 7.651695e-05 2.550565e-05
 [850,] 7.651695e-05 7.651695e-05 2.550565e-05
 [851,] 7.651695e-05 7.651695e-05 2.550565e-05
 [852,] 7.651695e-05 7.651695e-05 2.550565e-05
 [853,] 7.651695e-05 7.651695e-05 2.550565e-05
 [854,] 7.651695e-05 7.651695e-05 2.550565e-05
 [855,] 7.651695e-05 7.651695e-05 2.550565e-05
 [856,] 7.651695e-05 7.651695e-05 2.550565e-05
 [857,] 7.651695e-05 7.651695e-05 2.550565e-05
 [858,] 7.651695e-05 7.651695e-05 2.550565e-05
 [859,] 7.651695e-05 7.651695e-05 2.550565e-05
 [860,] 7.651695e-05 7.651695e-05 2.550565e-05
 [861,] 7.651695e-05 7.651695e-05 2.550565e-05
 [862,] 7.651695e-05 7.651695e-05 2.550565e-05
 [863,] 7.651695e-05 7.651695e-05 2.550565e-05
 [864,] 7.651695e-05 7.651695e-05 2.550565e-05
 [865,] 7.651695e-05 7.651695e-05 2.550565e-05
 [866,] 7.651696e-05 7.651695e-05 2.550565e-05
 [867,] 7.651695e-05 7.651695e-05 2.550565e-05
 [868,] 7.651696e-05 7.651695e-05 2.550565e-05
 [869,] 7.651695e-05 7.651695e-05 2.550565e-05
 [870,] 7.651695e-05 7.651695e-05 2.550565e-05
 [871,] 7.651695e-05 7.651695e-05 2.550565e-05
 [872,] 7.651695e-05 7.651695e-05 2.550565e-05
 [873,] 7.651695e-05 7.651695e-05 2.550565e-05
 [874,] 7.651695e-05 7.651695e-05 2.550565e-05
 [875,] 7.651695e-05 7.651695e-05 2.550565e-05
 [876,] 7.651695e-05 7.651695e-05 2.550565e-05
 [877,] 7.651695e-05 7.651695e-05 2.550565e-05
 [878,] 7.651695e-05 7.651695e-05 2.550565e-05
 [879,] 7.651695e-05 7.651695e-05 2.550565e-05
 [880,] 7.651695e-05 7.651695e-05 2.550565e-05
 [881,] 7.651695e-05 7.651695e-05 2.550565e-05
 [882,] 7.651695e-05 7.651695e-05 2.550565e-05
 [883,] 7.651695e-05 7.651695e-05 2.550565e-05
 [884,] 7.651695e-05 7.651695e-05 2.550565e-05
 [885,] 7.651695e-05 7.651695e-05 2.550565e-05
 [886,] 7.651695e-05 7.651695e-05 2.550565e-05
 [887,] 7.651695e-05 7.651695e-05 2.550565e-05
 [888,] 7.651695e-05 7.651695e-05 2.550565e-05
 [889,] 7.651695e-05 7.651695e-05 2.550565e-05
 [890,] 7.651695e-05 7.651695e-05 2.550565e-05
 [891,] 7.651695e-05 7.651695e-05 2.550565e-05
 [892,] 7.651695e-05 7.651695e-05 2.550565e-05
 [893,] 7.651695e-05 7.651695e-05 2.550565e-05
 [894,] 7.651695e-05 7.651695e-05 2.550565e-05
 [895,] 7.651695e-05 7.651695e-05 2.550565e-05
 [896,] 7.651695e-05 7.651695e-05 2.550565e-05
 [897,] 7.651695e-05 7.651695e-05 2.550565e-05
 [898,] 7.651695e-05 7.651695e-05 2.550565e-05
 [899,] 7.651695e-05 7.651695e-05 2.550565e-05
 [900,] 7.651695e-05 7.651695e-05 2.550565e-05
 [901,] 7.651695e-05 7.651695e-05 2.550565e-05
 [902,] 7.651695e-05 7.651695e-05 2.550565e-05
 [903,] 7.651695e-05 7.651695e-05 2.550565e-05
 [904,] 7.651695e-05 7.651695e-05 2.550565e-05
 [905,] 7.651695e-05 7.651695e-05 2.550565e-05
 [906,] 7.651695e-05 7.651695e-05 2.550565e-05
 [907,] 7.651695e-05 7.651695e-05 2.550565e-05
 [908,] 7.651695e-05 7.651695e-05 2.550565e-05
 [909,] 7.651696e-05 7.651695e-05 2.550565e-05
 [910,] 7.651695e-05 7.651695e-05 2.550565e-05
 [911,] 7.651695e-05 7.651695e-05 2.550565e-05
 [912,] 7.651695e-05 7.651695e-05 2.550565e-05
 [913,] 7.651695e-05 7.651695e-05 2.550565e-05
 [914,] 7.651695e-05 7.651695e-05 2.550565e-05
 [915,] 7.651695e-05 7.651695e-05 2.550565e-05
 [916,] 7.651696e-05 7.651695e-05 2.550565e-05
 [917,] 7.651695e-05 7.651695e-05 2.550565e-05
 [918,] 7.651695e-05 7.651695e-05 2.550565e-05
 [919,] 7.651695e-05 7.651695e-05 2.550565e-05
 [920,] 7.651695e-05 7.651695e-05 2.550565e-05
 [921,] 7.651695e-05 7.651695e-05 2.550565e-05
 [922,] 7.651696e-05 7.651695e-05 2.550565e-05
 [923,] 7.651695e-05 7.651695e-05 2.550565e-05
 [924,] 7.651695e-05 7.651695e-05 2.550565e-05
 [925,] 7.651695e-05 7.651695e-05 2.550565e-05
 [926,] 7.651695e-05 7.651695e-05 2.550565e-05
 [927,] 7.651695e-05 7.651695e-05 2.550565e-05
 [928,] 7.651695e-05 7.651695e-05 2.550565e-05
 [929,] 7.651695e-05 7.651695e-05 2.550565e-05
 [930,] 7.651695e-05 7.651695e-05 2.550565e-05
 [931,] 7.651695e-05 7.651695e-05 2.550565e-05
 [932,] 7.651695e-05 7.651695e-05 2.550565e-05
 [933,] 7.651695e-05 7.651695e-05 2.550565e-05
 [934,] 7.651695e-05 7.651695e-05 2.550565e-05
 [935,] 7.651695e-05 7.651695e-05 2.550565e-05
 [936,] 7.651695e-05 7.651695e-05 2.550565e-05
 [937,] 7.651696e-05 7.651695e-05 2.550565e-05
 [938,] 7.651695e-05 7.651695e-05 2.550565e-05
 [939,] 7.651695e-05 7.651695e-05 2.550565e-05
 [940,] 7.651695e-05 7.651695e-05 2.550565e-05
 [941,] 7.651695e-05 7.651695e-05 2.550565e-05
 [942,] 7.651695e-05 7.651695e-05 2.550565e-05
 [943,] 7.651695e-05 7.651695e-05 2.550565e-05
 [944,] 7.651695e-05 7.651695e-05 2.550565e-05
 [945,] 7.651695e-05 7.651695e-05 2.550565e-05
 [946,] 7.651695e-05 7.651695e-05 2.550565e-05
 [947,] 7.651695e-05 7.651695e-05 2.550565e-05
 [948,] 7.651695e-05 7.651695e-05 2.550565e-05
 [949,] 7.651695e-05 7.651695e-05 2.550565e-05
 [950,] 7.651695e-05 7.651695e-05 2.550565e-05
 [951,] 7.651695e-05 7.651695e-05 2.550565e-05
 [952,] 7.651695e-05 7.651695e-05 2.550565e-05
 [953,] 7.651695e-05 7.651695e-05 2.550565e-05
 [954,] 7.651695e-05 7.651695e-05 2.550565e-05
 [955,] 7.651695e-05 7.651695e-05 2.550565e-05
 [956,] 7.651695e-05 7.651695e-05 2.550565e-05
 [957,] 7.651695e-05 7.651695e-05 2.550565e-05
 [958,] 7.651695e-05 7.651695e-05 2.550565e-05
 [959,] 7.651695e-05 7.651695e-05 2.550565e-05
 [960,] 7.651695e-05 7.651695e-05 2.550565e-05
 [961,] 7.651695e-05 7.651695e-05 2.550565e-05
 [962,] 7.651695e-05 7.651695e-05 2.550565e-05
 [963,] 7.651695e-05 7.651695e-05 2.550565e-05
 [964,] 7.651695e-05 7.651695e-05 2.550565e-05
 [965,] 7.651695e-05 7.651695e-05 2.550565e-05
 [966,] 7.651695e-05 7.651695e-05 2.550565e-05
 [967,] 7.651695e-05 7.651695e-05 2.550565e-05
 [968,] 7.651696e-05 7.651695e-05 2.550565e-05
 [969,] 7.651695e-05 7.651695e-05 2.550565e-05
 [970,] 7.651695e-05 7.651695e-05 2.550565e-05
 [971,] 7.651695e-05 7.651695e-05 2.550565e-05
 [972,] 7.651695e-05 7.651695e-05 2.550565e-05
 [973,] 7.651695e-05 7.651695e-05 2.550565e-05
 [974,] 7.651696e-05 7.651695e-05 2.550565e-05
 [975,] 7.651696e-05 7.651695e-05 2.550565e-05
 [976,] 7.651695e-05 7.651695e-05 2.550565e-05
 [977,] 7.651695e-05 7.651695e-05 2.550565e-05
 [978,] 7.651695e-05 7.651695e-05 2.550565e-05
 [979,] 7.651695e-05 7.651695e-05 2.550565e-05
 [980,] 7.651696e-05 7.651695e-05 2.550565e-05
 [981,] 7.651695e-05 7.651695e-05 2.550565e-05
 [982,] 7.651695e-05 7.651695e-05 2.550565e-05
 [983,] 7.651695e-05 7.651695e-05 2.550565e-05
 [984,] 7.651695e-05 7.651695e-05 2.550565e-05
 [985,] 7.651695e-05 7.651695e-05 2.550565e-05
 [986,] 7.651695e-05 7.651695e-05 2.550565e-05
 [987,] 7.651695e-05 7.651695e-05 2.550565e-05
 [988,] 7.651695e-05 7.651695e-05 2.550565e-05
 [989,] 7.651695e-05 7.651695e-05 2.550565e-05
 [990,] 7.651695e-05 7.651695e-05 2.550565e-05
 [991,] 7.651695e-05 7.651695e-05 2.550565e-05
 [992,] 7.651695e-05 7.651695e-05 2.550565e-05
 [993,] 7.651695e-05 7.651695e-05 2.550565e-05
 [994,] 7.651695e-05 7.651695e-05 2.550565e-05
 [995,] 7.651695e-05 7.651695e-05 2.550565e-05
 [996,] 7.651695e-05 7.651695e-05 2.550565e-05
 [997,] 7.651695e-05 7.651695e-05 2.550565e-05
 [998,] 7.651695e-05 7.651695e-05 2.550565e-05
 [999,] 7.651695e-05 7.651695e-05 2.550565e-05
[1000,] 7.651695e-05 7.651695e-05 2.550565e-05
[1001,] 7.651695e-05 7.651695e-05 2.550565e-05
[1002,] 7.651695e-05 7.651695e-05 2.550565e-05
[1003,] 7.651695e-05 7.651695e-05 2.550565e-05
[1004,] 7.651695e-05 7.651695e-05 2.550565e-05
[1005,] 7.651695e-05 7.651695e-05 2.550565e-05
[1006,] 7.651695e-05 7.651695e-05 2.550565e-05
[1007,] 7.651695e-05 7.651695e-05 2.550565e-05
[1008,] 7.651695e-05 7.651695e-05 2.550565e-05
[1009,] 7.651695e-05 7.651695e-05 2.550565e-05
[1010,] 7.651695e-05 7.651695e-05 2.550565e-05
[1011,] 7.651695e-05 7.651695e-05 2.550565e-05
[1012,] 7.651695e-05 7.651695e-05 2.550565e-05
[1013,] 7.651696e-05 7.651695e-05 2.550565e-05
[1014,] 7.651695e-05 7.651695e-05 2.550565e-05
[1015,] 7.651695e-05 7.651695e-05 2.550565e-05
[1016,] 7.651695e-05 7.651695e-05 2.550565e-05
[1017,] 7.651695e-05 7.651695e-05 2.550565e-05
[1018,] 7.651695e-05 7.651695e-05 2.550565e-05
[1019,] 7.651696e-05 7.651695e-05 2.550565e-05
[1020,] 7.651695e-05 7.651695e-05 2.550565e-05
[1021,] 7.651696e-05 7.651695e-05 2.550565e-05
[1022,] 7.651696e-05 7.651695e-05 2.550565e-05
[1023,] 7.651695e-05 7.651695e-05 2.550565e-05
[1024,] 7.651695e-05 7.651695e-05 2.550565e-05
[1025,] 7.651695e-05 7.651695e-05 2.550565e-05
[1026,] 7.651695e-05 7.651695e-05 2.550565e-05
[1027,] 7.651695e-05 7.651695e-05 2.550565e-05
[1028,] 7.651696e-05 7.651695e-05 2.550565e-05
[1029,] 7.651695e-05 7.651695e-05 2.550565e-05
[1030,] 7.651696e-05 7.651695e-05 2.550565e-05
[1031,] 7.651695e-05 7.651695e-05 2.550565e-05
[1032,] 7.651696e-05 7.651695e-05 2.550565e-05
[1033,] 7.651696e-05 7.651695e-05 2.550565e-05
[1034,] 7.651695e-05 7.651695e-05 2.550565e-05
[1035,] 7.651695e-05 7.651695e-05 2.550565e-05
[1036,] 7.651696e-05 7.651695e-05 2.550565e-05
[1037,] 7.651695e-05 7.651695e-05 2.550565e-05
[1038,] 7.651696e-05 7.651695e-05 2.550565e-05
[1039,] 7.651695e-05 7.651695e-05 2.550565e-05
[1040,] 7.651695e-05 7.651695e-05 2.550565e-05
[1041,] 7.651695e-05 7.651695e-05 2.550565e-05
[1042,] 7.651695e-05 7.651695e-05 2.550565e-05
[1043,] 7.651695e-05 7.651695e-05 2.550565e-05
[1044,] 7.651695e-05 7.651695e-05 2.550565e-05
[1045,] 7.651695e-05 7.651695e-05 2.550565e-05
[1046,] 7.651695e-05 7.651695e-05 2.550565e-05
[1047,] 7.651695e-05 7.651695e-05 2.550565e-05
[1048,] 7.651695e-05 7.651695e-05 2.550565e-05
[1049,] 7.651695e-05 7.651695e-05 2.550565e-05
[1050,] 7.651695e-05 7.651695e-05 2.550565e-05
[1051,] 7.651695e-05 7.651695e-05 2.550565e-05
[1052,] 7.651695e-05 7.651695e-05 2.550565e-05
[1053,] 7.651695e-05 7.651695e-05 2.550565e-05
[1054,] 7.651695e-05 7.651695e-05 2.550565e-05
[1055,] 7.651695e-05 7.651695e-05 2.550565e-05
[1056,] 7.651695e-05 7.651695e-05 2.550565e-05
[1057,] 7.651695e-05 7.651695e-05 2.550565e-05
[1058,] 7.651695e-05 7.651695e-05 2.550565e-05
[1059,] 7.651695e-05 7.651695e-05 2.550565e-05
[1060,] 7.651695e-05 7.651695e-05 2.550565e-05
[1061,] 7.651696e-05 7.651695e-05 2.550565e-05
[1062,] 7.651695e-05 7.651695e-05 2.550565e-05
[1063,] 7.651695e-05 7.651695e-05 2.550565e-05
[1064,] 7.651695e-05 7.651695e-05 2.550565e-05
[1065,] 7.651695e-05 7.651695e-05 2.550565e-05
[1066,] 7.651695e-05 7.651695e-05 2.550565e-05
[1067,] 7.651695e-05 7.651695e-05 2.550565e-05
[1068,] 7.651695e-05 7.651695e-05 2.550565e-05
[1069,] 7.651695e-05 7.651695e-05 2.550565e-05
[1070,] 7.651695e-05 7.651695e-05 2.550565e-05
[1071,] 7.651695e-05 7.651695e-05 2.550565e-05
[1072,] 7.651695e-05 7.651695e-05 2.550565e-05
[1073,] 7.651695e-05 7.651695e-05 2.550565e-05
[1074,] 7.651695e-05 7.651695e-05 2.550565e-05
[1075,] 7.651695e-05 7.651695e-05 2.550565e-05
[1076,] 7.651695e-05 7.651695e-05 2.550565e-05
[1077,] 7.651695e-05 7.651695e-05 2.550565e-05
[1078,] 7.651695e-05 7.651695e-05 2.550565e-05
[1079,] 7.651695e-05 7.651695e-05 2.550565e-05
[1080,] 7.651695e-05 7.651695e-05 2.550565e-05
[1081,] 7.651695e-05 7.651695e-05 2.550565e-05
[1082,] 7.651695e-05 7.651695e-05 2.550565e-05
[1083,] 7.651695e-05 7.651695e-05 2.550565e-05
[1084,] 7.651695e-05 7.651695e-05 2.550565e-05
[1085,] 7.651695e-05 7.651695e-05 2.550565e-05
[1086,] 7.651695e-05 7.651695e-05 2.550565e-05
[1087,] 7.651695e-05 7.651695e-05 2.550565e-05
[1088,] 7.651695e-05 7.651695e-05 2.550565e-05
[1089,] 7.651695e-05 7.651695e-05 2.550565e-05
[1090,] 7.651695e-05 7.651695e-05 2.550565e-05
[1091,] 7.651695e-05 7.651695e-05 2.550565e-05
[1092,] 7.651695e-05 7.651695e-05 2.550565e-05
[1093,] 7.651695e-05 7.651695e-05 2.550565e-05
[1094,] 7.651695e-05 7.651695e-05 2.550565e-05
[1095,] 7.651695e-05 7.651695e-05 2.550565e-05
[1096,] 7.651695e-05 7.651695e-05 2.550565e-05
[1097,] 7.651695e-05 7.651695e-05 2.550565e-05
[1098,] 7.651695e-05 7.651695e-05 2.550565e-05
[1099,] 7.651695e-05 7.651695e-05 2.550565e-05
[1100,] 7.651695e-05 7.651695e-05 2.550565e-05
[1101,] 7.651695e-05 7.651695e-05 2.550565e-05
[1102,] 7.651695e-05 7.651695e-05 2.550565e-05
[1103,] 7.651695e-05 7.651695e-05 2.550565e-05
[1104,] 7.651695e-05 7.651695e-05 2.550565e-05
[1105,] 7.651695e-05 7.651695e-05 2.550565e-05
[1106,] 7.651695e-05 7.651695e-05 2.550565e-05
[1107,] 7.651695e-05 7.651695e-05 2.550565e-05
[1108,] 7.651695e-05 7.651695e-05 2.550565e-05
[1109,] 7.651695e-05 7.651695e-05 2.550565e-05
[1110,] 7.651695e-05 7.651695e-05 2.550565e-05
[1111,] 7.651695e-05 7.651695e-05 2.550565e-05
[1112,] 7.651695e-05 7.651695e-05 2.550565e-05
[1113,] 7.651695e-05 7.651695e-05 2.550565e-05
[1114,] 7.651695e-05 7.651695e-05 2.550565e-05
[1115,] 7.651695e-05 7.651695e-05 2.550565e-05
[1116,] 7.651695e-05 7.651695e-05 2.550565e-05
[1117,] 7.651695e-05 7.651695e-05 2.550565e-05
[1118,] 7.651695e-05 7.651695e-05 2.550565e-05
[1119,] 7.651695e-05 7.651695e-05 2.550565e-05
[1120,] 7.651695e-05 7.651695e-05 2.550565e-05
[1121,] 7.651695e-05 7.651695e-05 2.550565e-05
[1122,] 7.651695e-05 7.651695e-05 2.550565e-05
[1123,] 7.651695e-05 7.651695e-05 2.550565e-05
[1124,] 7.651695e-05 7.651695e-05 2.550565e-05
[1125,] 7.651695e-05 7.651695e-05 2.550565e-05
[1126,] 7.651695e-05 7.651695e-05 2.550565e-05
[1127,] 7.651695e-05 7.651695e-05 2.550565e-05
[1128,] 7.651695e-05 7.651695e-05 2.550565e-05
[1129,] 7.651695e-05 7.651695e-05 2.550565e-05
[1130,] 7.651695e-05 7.651695e-05 2.550565e-05
[1131,] 7.651695e-05 7.651695e-05 2.550565e-05
[1132,] 7.651695e-05 7.651695e-05 2.550565e-05
[1133,] 7.651695e-05 7.651695e-05 2.550565e-05
[1134,] 7.651695e-05 7.651695e-05 2.550565e-05
[1135,] 7.651695e-05 7.651695e-05 2.550565e-05
[1136,] 7.651695e-05 7.651695e-05 2.550565e-05
[1137,] 7.651695e-05 7.651695e-05 2.550565e-05
[1138,] 7.651695e-05 7.651695e-05 2.550565e-05
[1139,] 7.651695e-05 7.651695e-05 2.550565e-05
[1140,] 7.651695e-05 7.651695e-05 2.550565e-05
[1141,] 7.651695e-05 7.651695e-05 2.550565e-05
[1142,] 7.651695e-05 7.651695e-05 2.550565e-05
[1143,] 7.651695e-05 7.651695e-05 2.550565e-05
[1144,] 7.651695e-05 7.651695e-05 2.550565e-05
[1145,] 7.651695e-05 7.651695e-05 2.550565e-05
[1146,] 7.651695e-05 7.651695e-05 2.550565e-05
[1147,] 7.651695e-05 7.651695e-05 2.550565e-05
[1148,] 7.651695e-05 7.651695e-05 2.550565e-05
[1149,] 7.651695e-05 7.651695e-05 2.550565e-05
[1150,] 7.651695e-05 7.651695e-05 2.550565e-05
[1151,] 7.651695e-05 7.651695e-05 2.550565e-05
[1152,] 7.651695e-05 7.651695e-05 2.550565e-05
[1153,] 7.651695e-05 7.651695e-05 2.550565e-05
[1154,] 7.651695e-05 7.651695e-05 2.550565e-05
[1155,] 7.651695e-05 7.651695e-05 2.550565e-05
[1156,] 7.651695e-05 7.651695e-05 2.550565e-05
[1157,] 7.651695e-05 7.651695e-05 2.550565e-05
[1158,] 7.651695e-05 7.651695e-05 2.550565e-05
[1159,] 7.651695e-05 7.651695e-05 2.550565e-05
[1160,] 7.651695e-05 7.651695e-05 2.550565e-05
[1161,] 7.651695e-05 7.651695e-05 2.550565e-05
[1162,] 7.651695e-05 7.651695e-05 2.550565e-05
[1163,] 7.651695e-05 7.651695e-05 2.550565e-05
[1164,] 7.651695e-05 7.651695e-05 2.550565e-05
[1165,] 7.651695e-05 7.651695e-05 2.550565e-05
[1166,] 7.651695e-05 7.651695e-05 2.550565e-05
[1167,] 7.651695e-05 7.651695e-05 2.550565e-05
[1168,] 7.651695e-05 7.651695e-05 2.550565e-05
[1169,] 7.651695e-05 7.651695e-05 2.550565e-05
[1170,] 7.651695e-05 7.651695e-05 2.550565e-05
[1171,] 7.651695e-05 7.651695e-05 2.550565e-05
[1172,] 7.651695e-05 7.651695e-05 2.550565e-05
[1173,] 7.651695e-05 7.651695e-05 2.550565e-05
[1174,] 7.651695e-05 7.651695e-05 2.550565e-05
[1175,] 7.651695e-05 7.651695e-05 2.550565e-05
[1176,] 7.651695e-05 7.651695e-05 2.550565e-05
[1177,] 7.651695e-05 7.651695e-05 2.550565e-05
[1178,] 7.651695e-05 7.651695e-05 2.550565e-05
[1179,] 7.651695e-05 7.651695e-05 2.550565e-05
[1180,] 7.651695e-05 7.651695e-05 2.550565e-05
[1181,] 7.651695e-05 7.651695e-05 2.550565e-05
[1182,] 7.651695e-05 7.651695e-05 2.550565e-05
[1183,] 7.651695e-05 7.651695e-05 2.550565e-05
[1184,] 7.651695e-05 7.651695e-05 2.550565e-05
[1185,] 7.651695e-05 7.651695e-05 2.550565e-05
[1186,] 7.651695e-05 7.651695e-05 2.550565e-05
[1187,] 7.651695e-05 7.651695e-05 2.550565e-05
[1188,] 7.651695e-05 7.651695e-05 2.550565e-05
[1189,] 7.651695e-05 7.651695e-05 2.550565e-05
[1190,] 7.651695e-05 7.651695e-05 2.550565e-05
[1191,] 7.651695e-05 7.651695e-05 2.550565e-05
[1192,] 7.651695e-05 7.651695e-05 2.550565e-05
[1193,] 7.651695e-05 7.651695e-05 2.550565e-05
[1194,] 7.651695e-05 7.651695e-05 2.550565e-05
[1195,] 7.651695e-05 7.651695e-05 2.550565e-05
[1196,] 7.651695e-05 7.651695e-05 2.550565e-05
[1197,] 7.651695e-05 7.651695e-05 2.550565e-05
[1198,] 7.651695e-05 7.651695e-05 2.550565e-05
[1199,] 7.651695e-05 7.651695e-05 2.550565e-05
[1200,] 7.651695e-05 7.651695e-05 2.550565e-05
[1201,] 7.651695e-05 7.651695e-05 2.550565e-05
[1202,] 7.651695e-05 7.651695e-05 2.550565e-05
[1203,] 7.651695e-05 7.651695e-05 2.550565e-05
[1204,] 7.651695e-05 7.651695e-05 2.550565e-05
[1205,] 7.651695e-05 7.651695e-05 2.550565e-05
[1206,] 7.651695e-05 7.651695e-05 2.550565e-05
[1207,] 7.651695e-05 7.651695e-05 2.550565e-05
[1208,] 7.651695e-05 7.651695e-05 2.550565e-05
[1209,] 7.651695e-05 7.651695e-05 2.550565e-05
[1210,] 7.651695e-05 7.651695e-05 2.550565e-05
[1211,] 7.651695e-05 7.651695e-05 2.550565e-05
[1212,] 7.651695e-05 7.651695e-05 2.550565e-05
[1213,] 7.651695e-05 7.651695e-05 2.550565e-05
[1214,] 7.651695e-05 7.651695e-05 2.550565e-05
[1215,] 7.651695e-05 7.651695e-05 2.550565e-05
[1216,] 7.651695e-05 7.651695e-05 2.550565e-05
[1217,] 7.651695e-05 7.651695e-05 2.550565e-05
[1218,] 7.651695e-05 7.651695e-05 2.550565e-05
[1219,] 7.651695e-05 7.651695e-05 2.550565e-05
[1220,] 7.651695e-05 7.651695e-05 2.550565e-05
[1221,] 7.651695e-05 7.651695e-05 2.550565e-05
[1222,] 7.651695e-05 7.651695e-05 2.550565e-05
[1223,] 7.651695e-05 7.651695e-05 2.550565e-05
[1224,] 7.651695e-05 7.651695e-05 2.550565e-05
[1225,] 7.651695e-05 7.651695e-05 2.550565e-05
[1226,] 7.651695e-05 7.651695e-05 2.550565e-05
[1227,] 7.651695e-05 7.651695e-05 2.550565e-05
[1228,] 7.651695e-05 7.651695e-05 2.550565e-05
[1229,] 7.651695e-05 7.651695e-05 2.550565e-05
[1230,] 7.651695e-05 7.651695e-05 2.550565e-05
[1231,] 7.651695e-05 7.651695e-05 2.550565e-05
[1232,] 7.651695e-05 7.651695e-05 2.550565e-05
[1233,] 7.651695e-05 7.651695e-05 2.550565e-05
[1234,] 7.651695e-05 7.651695e-05 2.550565e-05
[1235,] 7.651695e-05 7.651695e-05 2.550565e-05
[1236,] 7.651695e-05 7.651695e-05 2.550565e-05
[1237,] 7.651695e-05 7.651695e-05 2.550565e-05
[1238,] 7.651695e-05 7.651695e-05 2.550565e-05
[1239,] 7.651695e-05 7.651695e-05 2.550565e-05
[1240,] 7.651695e-05 7.651695e-05 2.550565e-05
[1241,] 7.651695e-05 7.651695e-05 2.550565e-05
[1242,] 7.651695e-05 7.651695e-05 2.550565e-05
[1243,] 7.651695e-05 7.651695e-05 2.550565e-05
[1244,] 7.651695e-05 7.651695e-05 2.550565e-05
[1245,] 7.651695e-05 7.651695e-05 2.550565e-05
[1246,] 7.651695e-05 7.651695e-05 2.550565e-05
[1247,] 7.651695e-05 7.651695e-05 2.550565e-05
[1248,] 7.651695e-05 7.651695e-05 2.550565e-05
[1249,] 7.651695e-05 7.651695e-05 2.550565e-05
[1250,] 7.651695e-05 7.651695e-05 2.550565e-05
[1251,] 7.651695e-05 7.651695e-05 2.550565e-05
[1252,] 7.651695e-05 7.651695e-05 2.550565e-05
[1253,] 7.651695e-05 7.651695e-05 2.550565e-05
[1254,] 7.651695e-05 7.651695e-05 2.550565e-05
[1255,] 7.651695e-05 7.651695e-05 2.550565e-05
[1256,] 7.651695e-05 7.651695e-05 2.550565e-05
[1257,] 7.651695e-05 7.651695e-05 2.550565e-05
[1258,] 7.651695e-05 7.651695e-05 2.550565e-05
[1259,] 7.651695e-05 7.651695e-05 2.550565e-05
[1260,] 7.651695e-05 7.651695e-05 2.550565e-05
[1261,] 7.651695e-05 7.651695e-05 2.550565e-05
[1262,] 7.651695e-05 7.651695e-05 2.550565e-05
[1263,] 7.651695e-05 7.651695e-05 2.550565e-05
[1264,] 7.651695e-05 7.651695e-05 2.550565e-05
[1265,] 7.651695e-05 7.651695e-05 2.550565e-05
[1266,] 7.651695e-05 7.651695e-05 2.550565e-05
[1267,] 7.651695e-05 7.651695e-05 2.550565e-05
[1268,] 7.651695e-05 7.651695e-05 2.550565e-05
[1269,] 7.651695e-05 7.651695e-05 2.550565e-05
[1270,] 7.651695e-05 7.651695e-05 2.550565e-05
[1271,] 7.651695e-05 7.651695e-05 2.550565e-05
[1272,] 7.651695e-05 7.651695e-05 2.550565e-05
[1273,] 7.651695e-05 7.651695e-05 2.550565e-05
[1274,] 7.651695e-05 7.651695e-05 2.550565e-05
[1275,] 7.651695e-05 7.651695e-05 2.550565e-05
[1276,] 7.651695e-05 7.651695e-05 2.550565e-05
[1277,] 7.651695e-05 7.651695e-05 2.550565e-05
[1278,] 7.651695e-05 7.651695e-05 2.550565e-05
[1279,] 7.651695e-05 7.651695e-05 2.550565e-05
[1280,] 7.651695e-05 7.651695e-05 2.550565e-05
[1281,] 7.651695e-05 7.651695e-05 2.550565e-05
[1282,] 7.651695e-05 7.651695e-05 2.550565e-05
[1283,] 7.651695e-05 7.651695e-05 2.550565e-05
[1284,] 7.651695e-05 7.651695e-05 2.550565e-05
[1285,] 7.651695e-05 7.651695e-05 2.550565e-05
[1286,] 7.651695e-05 7.651695e-05 2.550565e-05
[1287,] 7.651695e-05 7.651695e-05 2.550565e-05
[1288,] 7.651695e-05 7.651695e-05 2.550565e-05
[1289,] 7.651695e-05 7.651695e-05 2.550565e-05
[1290,] 7.651695e-05 7.651695e-05 2.550565e-05
[1291,] 7.651695e-05 7.651695e-05 2.550565e-05
[1292,] 7.651695e-05 7.651695e-05 2.550565e-05
[1293,] 7.651695e-05 7.651695e-05 2.550565e-05
[1294,] 7.651695e-05 7.651695e-05 2.550565e-05
[1295,] 7.651695e-05 7.651695e-05 2.550565e-05
[1296,] 7.651695e-05 7.651695e-05 2.550565e-05
[1297,] 7.651695e-05 7.651695e-05 2.550565e-05
[1298,] 7.651695e-05 7.651695e-05 2.550565e-05
[1299,] 7.651695e-05 7.651695e-05 2.550565e-05
[1300,] 7.651695e-05 7.651695e-05 2.550565e-05
[1301,] 7.651695e-05 7.651695e-05 2.550565e-05
[1302,] 7.651695e-05 7.651695e-05 2.550565e-05
[1303,] 7.651695e-05 7.651695e-05 2.550565e-05
[1304,] 7.651695e-05 7.651695e-05 2.550565e-05
[1305,] 7.651695e-05 7.651695e-05 2.550565e-05
[1306,] 7.651695e-05 7.651695e-05 2.550565e-05
[1307,] 7.651695e-05 7.651695e-05 2.550565e-05
[1308,] 7.651695e-05 7.651695e-05 2.550565e-05
[1309,] 7.651695e-05 7.651695e-05 2.550565e-05
[1310,] 7.651695e-05 7.651695e-05 2.550565e-05
[1311,] 7.651695e-05 7.651695e-05 2.550565e-05
[1312,] 7.651695e-05 7.651695e-05 2.550565e-05
[1313,] 7.651695e-05 7.651695e-05 2.550565e-05
[1314,] 7.651695e-05 7.651695e-05 2.550565e-05
[1315,] 7.651695e-05 7.651695e-05 2.550565e-05
[1316,] 7.651695e-05 7.651695e-05 2.550565e-05
[1317,] 7.651695e-05 7.651695e-05 2.550565e-05
[1318,] 7.651695e-05 7.651695e-05 2.550565e-05
[1319,] 7.651695e-05 7.651695e-05 2.550565e-05
[1320,] 7.651695e-05 7.651695e-05 2.550565e-05
[1321,] 7.651695e-05 7.651695e-05 2.550565e-05
[1322,] 7.651695e-05 7.651695e-05 2.550565e-05
[1323,] 7.651695e-05 7.651695e-05 2.550565e-05
[1324,] 7.651695e-05 7.651695e-05 2.550565e-05
[1325,] 7.651695e-05 7.651695e-05 2.550565e-05
[1326,] 7.651695e-05 7.651695e-05 2.550565e-05
[1327,] 7.651695e-05 7.651695e-05 2.550565e-05
[1328,] 7.651695e-05 7.651695e-05 2.550565e-05
[1329,] 7.651695e-05 7.651695e-05 2.550565e-05
[1330,] 7.651695e-05 7.651695e-05 2.550565e-05
[1331,] 7.651695e-05 7.651695e-05 2.550565e-05
[1332,] 7.651695e-05 7.651695e-05 2.550565e-05
[1333,] 7.651695e-05 7.651695e-05 2.550565e-05
[1334,] 7.651695e-05 7.651695e-05 2.550565e-05
[1335,] 7.651695e-05 7.651695e-05 2.550565e-05
[1336,] 7.651695e-05 7.651695e-05 2.550565e-05
[1337,] 7.651695e-05 7.651695e-05 2.550565e-05
[1338,] 7.651695e-05 7.651695e-05 2.550565e-05
[1339,] 7.651695e-05 7.651695e-05 2.550565e-05
[1340,] 7.651695e-05 7.651695e-05 2.550565e-05
[1341,] 7.651695e-05 7.651695e-05 2.550565e-05
[1342,] 7.651695e-05 7.651695e-05 2.550565e-05
[1343,] 7.651695e-05 7.651695e-05 2.550565e-05
[1344,] 7.651695e-05 7.651695e-05 2.550565e-05
[1345,] 7.651695e-05 7.651695e-05 2.550565e-05
[1346,] 7.651695e-05 7.651695e-05 2.550565e-05
[1347,] 7.651695e-05 7.651695e-05 2.550565e-05
[1348,] 7.651695e-05 7.651695e-05 2.550565e-05
[1349,] 7.651695e-05 7.651695e-05 2.550565e-05
[1350,] 7.651695e-05 7.651695e-05 2.550565e-05
[1351,] 7.651695e-05 7.651695e-05 2.550565e-05
[1352,] 7.651695e-05 7.651695e-05 2.550565e-05
[1353,] 7.651695e-05 7.651695e-05 2.550565e-05
[1354,] 7.651695e-05 7.651695e-05 2.550565e-05
[1355,] 7.651695e-05 7.651695e-05 2.550565e-05
[1356,] 7.651695e-05 7.651695e-05 2.550565e-05
[1357,] 7.651695e-05 7.651695e-05 2.550565e-05
[1358,] 7.651695e-05 7.651695e-05 2.550565e-05
[1359,] 7.651695e-05 7.651695e-05 2.550565e-05
[1360,] 7.651695e-05 7.651695e-05 2.550565e-05
[1361,] 7.651695e-05 7.651695e-05 2.550565e-05
[1362,] 7.651695e-05 7.651695e-05 2.550565e-05
[1363,] 7.651695e-05 7.651695e-05 2.550565e-05
[1364,] 7.651695e-05 7.651695e-05 2.550565e-05
[1365,] 7.651695e-05 7.651695e-05 2.550565e-05
[1366,] 7.651695e-05 7.651695e-05 2.550565e-05
[1367,] 7.651695e-05 7.651695e-05 2.550565e-05
[1368,] 7.651695e-05 7.651695e-05 2.550565e-05
[1369,] 7.651695e-05 7.651695e-05 2.550565e-05
[1370,] 7.651695e-05 7.651695e-05 2.550565e-05
[1371,] 7.651695e-05 7.651695e-05 2.550565e-05
[1372,] 7.651695e-05 7.651695e-05 2.550565e-05
[1373,] 7.651695e-05 7.651695e-05 2.550565e-05
[1374,] 7.651695e-05 7.651695e-05 2.550565e-05
[1375,] 7.651695e-05 7.651695e-05 2.550565e-05
[1376,] 7.651695e-05 7.651695e-05 2.550565e-05
[1377,] 7.651695e-05 7.651695e-05 2.550565e-05
[1378,] 7.651695e-05 7.651695e-05 2.550565e-05
[1379,] 7.651695e-05 7.651695e-05 2.550565e-05
[1380,] 7.651695e-05 7.651695e-05 2.550565e-05
[1381,] 7.651695e-05 7.651695e-05 2.550565e-05
[1382,] 7.651695e-05 7.651695e-05 2.550565e-05
[1383,] 7.651695e-05 7.651695e-05 2.550565e-05
[1384,] 7.651695e-05 7.651695e-05 2.550565e-05
[1385,] 7.651695e-05 7.651695e-05 2.550565e-05
[1386,] 7.651695e-05 7.651695e-05 2.550565e-05
[1387,] 7.651695e-05 7.651695e-05 2.550565e-05
[1388,] 7.651695e-05 7.651695e-05 2.550565e-05
[1389,] 7.651695e-05 7.651695e-05 2.550565e-05
[1390,] 7.651695e-05 7.651695e-05 2.550565e-05
[1391,] 7.651695e-05 7.651695e-05 2.550565e-05
[1392,] 7.651695e-05 7.651695e-05 2.550565e-05
[1393,] 7.651695e-05 7.651695e-05 2.550565e-05
[1394,] 7.651695e-05 7.651695e-05 2.550565e-05
[1395,] 7.651696e-05 7.651695e-05 2.550565e-05
[1396,] 7.651695e-05 7.651695e-05 2.550565e-05
[1397,] 7.651695e-05 7.651695e-05 2.550565e-05
[1398,] 7.651695e-05 7.651695e-05 2.550565e-05
[1399,] 7.651695e-05 7.651695e-05 2.550565e-05
[1400,] 7.651695e-05 7.651695e-05 2.550565e-05
[1401,] 7.651695e-05 7.651695e-05 2.550565e-05
[1402,] 7.651695e-05 7.651695e-05 2.550565e-05
[1403,] 7.651695e-05 7.651695e-05 2.550565e-05
[1404,] 7.651695e-05 7.651695e-05 2.550565e-05
[1405,] 7.651695e-05 7.651695e-05 2.550565e-05
[1406,] 7.651695e-05 7.651695e-05 2.550565e-05
[1407,] 7.651695e-05 7.651695e-05 2.550565e-05
[1408,] 7.651695e-05 7.651695e-05 2.550565e-05
[1409,] 7.651695e-05 7.651695e-05 2.550565e-05
[1410,] 7.651695e-05 7.651695e-05 2.550565e-05
[1411,] 7.651695e-05 7.651695e-05 2.550565e-05
[1412,] 7.651695e-05 7.651695e-05 2.550565e-05
[1413,] 7.651695e-05 7.651695e-05 2.550565e-05
[1414,] 7.651695e-05 7.651695e-05 2.550565e-05
[1415,] 7.651695e-05 7.651695e-05 2.550565e-05
[1416,] 7.651695e-05 7.651695e-05 2.550565e-05
[1417,] 7.651695e-05 7.651695e-05 2.550565e-05
[1418,] 7.651695e-05 7.651695e-05 2.550565e-05
[1419,] 7.651695e-05 7.651695e-05 2.550565e-05
[1420,] 7.651695e-05 7.651695e-05 2.550565e-05
[1421,] 7.651695e-05 7.651695e-05 2.550565e-05
[1422,] 7.651695e-05 7.651695e-05 2.550565e-05
[1423,] 7.651695e-05 7.651695e-05 2.550565e-05
[1424,] 7.651695e-05 7.651695e-05 2.550565e-05
[1425,] 7.651695e-05 7.651695e-05 2.550565e-05
[1426,] 7.651695e-05 7.651695e-05 2.550565e-05
[1427,] 7.651695e-05 7.651695e-05 2.550565e-05
[1428,] 7.651695e-05 7.651695e-05 2.550565e-05
[1429,] 7.651695e-05 7.651695e-05 2.550565e-05
[1430,] 7.651695e-05 7.651695e-05 2.550565e-05
[1431,] 7.651695e-05 7.651695e-05 2.550565e-05
[1432,] 7.651695e-05 7.651695e-05 2.550565e-05
[1433,] 7.651695e-05 7.651695e-05 2.550565e-05
[1434,] 7.651695e-05 7.651695e-05 2.550565e-05
[1435,] 7.651695e-05 7.651695e-05 2.550565e-05
[1436,] 7.651695e-05 7.651695e-05 2.550565e-05
[1437,] 7.651695e-05 7.651695e-05 2.550565e-05
[1438,] 7.651695e-05 7.651695e-05 2.550565e-05
[1439,] 7.651695e-05 7.651695e-05 2.550565e-05
[1440,] 7.651695e-05 7.651695e-05 2.550565e-05
[1441,] 7.651695e-05 7.651695e-05 2.550565e-05
[1442,] 7.651695e-05 7.651695e-05 2.550565e-05
[1443,] 7.651695e-05 7.651695e-05 2.550565e-05
[1444,] 7.651696e-05 7.651695e-05 2.550565e-05
[1445,] 7.651695e-05 7.651695e-05 2.550565e-05
[1446,] 7.651695e-05 7.651695e-05 2.550565e-05
[1447,] 7.651695e-05 7.651695e-05 2.550565e-05
[1448,] 7.651695e-05 7.651695e-05 2.550565e-05
[1449,] 7.651695e-05 7.651695e-05 2.550565e-05
[1450,] 7.651695e-05 7.651695e-05 2.550565e-05
[1451,] 7.651695e-05 7.651695e-05 2.550565e-05
[1452,] 7.651695e-05 7.651695e-05 2.550565e-05
[1453,] 7.651695e-05 7.651695e-05 2.550565e-05
[1454,] 7.651695e-05 7.651695e-05 2.550565e-05
[1455,] 7.651695e-05 7.651695e-05 2.550565e-05
[1456,] 7.651695e-05 7.651695e-05 2.550565e-05
[1457,] 7.651695e-05 7.651695e-05 2.550565e-05
[1458,] 7.651695e-05 7.651695e-05 2.550565e-05
[1459,] 7.651695e-05 7.651695e-05 2.550565e-05
[1460,] 7.651695e-05 7.651695e-05 2.550565e-05
[1461,] 7.651695e-05 7.651695e-05 2.550565e-05
[1462,] 7.651695e-05 7.651695e-05 2.550565e-05
[1463,] 7.651695e-05 7.651695e-05 2.550565e-05
[1464,] 7.651695e-05 7.651695e-05 2.550565e-05
[1465,] 7.651695e-05 7.651695e-05 2.550565e-05
[1466,] 7.651695e-05 7.651695e-05 2.550565e-05
[1467,] 7.651695e-05 7.651695e-05 2.550565e-05
[1468,] 7.651695e-05 7.651695e-05 2.550565e-05
[1469,] 7.651696e-05 7.651695e-05 2.550565e-05
[1470,] 7.651695e-05 7.651695e-05 2.550565e-05
[1471,] 7.651695e-05 7.651695e-05 2.550565e-05
[1472,] 7.651696e-05 7.651695e-05 2.550565e-05
[1473,] 7.651695e-05 7.651695e-05 2.550565e-05
[1474,] 7.651695e-05 7.651695e-05 2.550565e-05
[1475,] 7.651695e-05 7.651695e-05 2.550565e-05
[1476,] 7.651695e-05 7.651695e-05 2.550565e-05
[1477,] 7.651695e-05 7.651695e-05 2.550565e-05
[1478,] 7.651695e-05 7.651695e-05 2.550565e-05
[1479,] 7.651695e-05 7.651695e-05 2.550565e-05
[1480,] 7.651695e-05 7.651695e-05 2.550565e-05
[1481,] 7.651695e-05 7.651695e-05 2.550565e-05
[1482,] 7.651695e-05 7.651695e-05 2.550565e-05
[1483,] 7.651695e-05 7.651695e-05 2.550565e-05
[1484,] 7.651695e-05 7.651695e-05 2.550565e-05
[1485,] 7.651695e-05 7.651695e-05 2.550565e-05
[1486,] 7.651695e-05 7.651695e-05 2.550565e-05
[1487,] 7.651695e-05 7.651695e-05 2.550565e-05
[1488,] 7.651695e-05 7.651695e-05 2.550565e-05
[1489,] 7.651695e-05 7.651695e-05 2.550565e-05
[1490,] 7.651695e-05 7.651695e-05 2.550565e-05
[1491,] 7.651695e-05 7.651695e-05 2.550565e-05
[1492,] 7.651695e-05 7.651695e-05 2.550565e-05
[1493,] 7.651695e-05 7.651695e-05 2.550565e-05
[1494,] 7.651695e-05 7.651695e-05 2.550565e-05
[1495,] 7.651695e-05 7.651695e-05 2.550565e-05
[1496,] 7.651695e-05 7.651695e-05 2.550565e-05
[1497,] 7.651695e-05 7.651695e-05 2.550565e-05
[1498,] 7.651695e-05 7.651695e-05 2.550565e-05
[1499,] 7.651695e-05 7.651695e-05 2.550565e-05
[1500,] 7.651695e-05 7.651695e-05 2.550565e-05
[1501,] 7.651695e-05 7.651695e-05 2.550565e-05
[1502,] 7.651695e-05 7.651695e-05 2.550565e-05
[1503,] 7.651695e-05 7.651695e-05 2.550565e-05
[1504,] 7.651695e-05 7.651695e-05 2.550565e-05
[1505,] 7.651695e-05 7.651695e-05 2.550565e-05
[1506,] 7.651695e-05 7.651695e-05 2.550565e-05
[1507,] 7.651695e-05 7.651695e-05 2.550565e-05
[1508,] 7.651695e-05 7.651695e-05 2.550565e-05
[1509,] 7.651695e-05 7.651695e-05 2.550565e-05
[1510,] 7.651695e-05 7.651695e-05 2.550565e-05
[1511,] 7.651695e-05 7.651695e-05 2.550565e-05
[1512,] 7.651695e-05 7.651695e-05 2.550565e-05
[1513,] 7.651695e-05 7.651695e-05 2.550565e-05
[1514,] 7.651695e-05 7.651695e-05 2.550565e-05
[1515,] 7.651695e-05 7.651695e-05 2.550565e-05
[1516,] 7.651695e-05 7.651695e-05 2.550565e-05
[1517,] 7.651695e-05 7.651695e-05 2.550565e-05
[1518,] 7.651695e-05 7.651695e-05 2.550565e-05
[1519,] 7.651695e-05 7.651695e-05 2.550565e-05
[1520,] 7.651695e-05 7.651695e-05 2.550565e-05
[1521,] 7.651695e-05 7.651695e-05 2.550565e-05
[1522,] 7.651695e-05 7.651695e-05 2.550565e-05
[1523,] 7.651695e-05 7.651695e-05 2.550565e-05
[1524,] 7.651695e-05 7.651695e-05 2.550565e-05
[1525,] 7.651695e-05 7.651695e-05 2.550565e-05
[1526,] 7.651695e-05 7.651695e-05 2.550565e-05
[1527,] 7.651695e-05 7.651695e-05 2.550565e-05
[1528,] 7.651695e-05 7.651695e-05 2.550565e-05
[1529,] 7.651695e-05 7.651695e-05 2.550565e-05
[1530,] 7.651695e-05 7.651695e-05 2.550565e-05
[1531,] 7.651695e-05 7.651695e-05 2.550565e-05
[1532,] 7.651695e-05 7.651695e-05 2.550565e-05
[1533,] 7.651695e-05 7.651695e-05 2.550565e-05
[1534,] 7.651695e-05 7.651695e-05 2.550565e-05
[1535,] 7.651695e-05 7.651695e-05 2.550565e-05
[1536,] 7.651695e-05 7.651695e-05 2.550565e-05
[1537,] 7.651695e-05 7.651695e-05 2.550565e-05
[1538,] 7.651695e-05 7.651695e-05 2.550565e-05
[1539,] 7.651695e-05 7.651695e-05 2.550565e-05
[1540,] 7.651695e-05 7.651695e-05 2.550565e-05
[1541,] 7.651695e-05 7.651695e-05 2.550565e-05
[1542,] 7.651695e-05 7.651695e-05 2.550565e-05
[1543,] 7.651695e-05 7.651695e-05 2.550565e-05
[1544,] 7.651695e-05 7.651695e-05 2.550565e-05
[1545,] 7.651695e-05 7.651695e-05 2.550565e-05
[1546,] 7.651695e-05 7.651695e-05 2.550565e-05
[1547,] 7.651695e-05 7.651695e-05 2.550565e-05
[1548,] 7.651695e-05 7.651695e-05 2.550565e-05
[1549,] 7.651695e-05 7.651695e-05 2.550565e-05
[1550,] 7.651695e-05 7.651695e-05 2.550565e-05
[1551,] 7.651695e-05 7.651695e-05 2.550565e-05
[1552,] 7.651695e-05 7.651695e-05 2.550565e-05
[1553,] 7.651695e-05 7.651695e-05 2.550565e-05
[1554,] 7.651695e-05 7.651695e-05 2.550565e-05
[1555,] 7.651695e-05 7.651695e-05 2.550565e-05
[1556,] 7.651695e-05 7.651695e-05 2.550565e-05
[1557,] 7.651695e-05 7.651695e-05 2.550565e-05
[1558,] 7.651695e-05 7.651695e-05 2.550565e-05
[1559,] 7.651695e-05 7.651695e-05 2.550565e-05
[1560,] 7.651695e-05 7.651695e-05 2.550565e-05
[1561,] 7.651695e-05 7.651695e-05 2.550565e-05
[1562,] 7.651695e-05 7.651695e-05 2.550565e-05
[1563,] 7.651695e-05 7.651695e-05 2.550565e-05
[1564,] 7.651695e-05 7.651695e-05 2.550565e-05
[1565,] 7.651695e-05 7.651695e-05 2.550565e-05
[1566,] 7.651695e-05 7.651695e-05 2.550565e-05
[1567,] 7.651695e-05 7.651695e-05 2.550565e-05
[1568,] 7.651695e-05 7.651695e-05 2.550565e-05
[1569,] 7.651695e-05 7.651695e-05 2.550565e-05
[1570,] 7.651695e-05 7.651695e-05 2.550565e-05
[1571,] 7.651695e-05 7.651695e-05 2.550565e-05
[1572,] 7.651695e-05 7.651695e-05 2.550565e-05
[1573,] 7.651695e-05 7.651695e-05 2.550565e-05
[1574,] 7.651695e-05 7.651695e-05 2.550565e-05
[1575,] 7.651695e-05 7.651695e-05 2.550565e-05
[1576,] 7.651695e-05 7.651695e-05 2.550565e-05
[1577,] 7.651695e-05 7.651695e-05 2.550565e-05
[1578,] 7.651695e-05 7.651695e-05 2.550565e-05
[1579,] 7.651695e-05 7.651695e-05 2.550565e-05
[1580,] 7.651695e-05 7.651695e-05 2.550565e-05
[1581,] 7.651695e-05 7.651695e-05 2.550565e-05
[1582,] 7.651695e-05 7.651695e-05 2.550565e-05
[1583,] 7.651695e-05 7.651695e-05 2.550565e-05
[1584,] 7.651695e-05 7.651695e-05 2.550565e-05
[1585,] 7.651695e-05 7.651695e-05 2.550565e-05
[1586,] 7.651695e-05 7.651695e-05 2.550565e-05
[1587,] 7.651695e-05 7.651695e-05 2.550565e-05
[1588,] 7.651695e-05 7.651695e-05 2.550565e-05
[1589,] 7.651695e-05 7.651695e-05 2.550565e-05
[1590,] 7.651695e-05 7.651695e-05 2.550565e-05
[1591,] 7.651695e-05 7.651695e-05 2.550565e-05
[1592,] 7.651695e-05 7.651695e-05 2.550565e-05
[1593,] 7.651695e-05 7.651695e-05 2.550565e-05
[1594,] 7.651695e-05 7.651695e-05 2.550565e-05
[1595,] 7.651695e-05 7.651695e-05 2.550565e-05
[1596,] 7.651695e-05 7.651695e-05 2.550565e-05
[1597,] 7.651695e-05 7.651695e-05 2.550565e-05
[1598,] 7.651695e-05 7.651695e-05 2.550565e-05
[1599,] 7.651695e-05 7.651695e-05 2.550565e-05
[1600,] 7.651695e-05 7.651695e-05 2.550565e-05
[1601,] 7.651695e-05 7.651695e-05 2.550565e-05
[1602,] 7.651695e-05 7.651695e-05 2.550565e-05
[1603,] 7.651695e-05 7.651695e-05 2.550565e-05
[1604,] 7.651696e-05 7.651695e-05 2.550565e-05
[1605,] 7.651695e-05 7.651695e-05 2.550565e-05
[1606,] 7.651695e-05 7.651695e-05 2.550565e-05
[1607,] 7.651695e-05 7.651695e-05 2.550565e-05
[1608,] 7.651695e-05 7.651695e-05 2.550565e-05
[1609,] 7.651695e-05 7.651695e-05 2.550565e-05
[1610,] 7.651695e-05 7.651695e-05 2.550565e-05
[1611,] 7.651695e-05 7.651695e-05 2.550565e-05
[1612,] 7.651695e-05 7.651695e-05 2.550565e-05
[1613,] 7.651695e-05 7.651695e-05 2.550565e-05
[1614,] 7.651695e-05 7.651695e-05 2.550565e-05
[1615,] 7.651695e-05 7.651695e-05 2.550565e-05
[1616,] 7.651695e-05 7.651695e-05 2.550565e-05
[1617,] 7.651695e-05 7.651695e-05 2.550565e-05
[1618,] 7.651695e-05 7.651695e-05 2.550565e-05
[1619,] 7.651695e-05 7.651695e-05 2.550565e-05
[1620,] 7.651695e-05 7.651695e-05 2.550565e-05
[1621,] 7.651695e-05 7.651695e-05 2.550565e-05
[1622,] 7.651695e-05 7.651695e-05 2.550565e-05
[1623,] 7.651695e-05 7.651695e-05 2.550565e-05
[1624,] 7.651695e-05 7.651695e-05 2.550565e-05
[1625,] 7.651695e-05 7.651695e-05 2.550565e-05
[1626,] 7.651695e-05 7.651695e-05 2.550565e-05
[1627,] 7.651695e-05 7.651695e-05 2.550565e-05
[1628,] 7.651695e-05 7.651695e-05 2.550565e-05
[1629,] 7.651695e-05 7.651695e-05 2.550565e-05
[1630,] 7.651695e-05 7.651695e-05 2.550565e-05
[1631,] 7.651695e-05 7.651695e-05 2.550565e-05
[1632,] 7.651695e-05 7.651695e-05 2.550565e-05
[1633,] 7.651695e-05 7.651695e-05 2.550565e-05
[1634,] 7.651695e-05 7.651695e-05 2.550565e-05
[1635,] 7.651695e-05 7.651695e-05 2.550565e-05
[1636,] 7.651695e-05 7.651695e-05 2.550565e-05
[1637,] 7.651695e-05 7.651695e-05 2.550565e-05
[1638,] 7.651695e-05 7.651695e-05 2.550565e-05
[1639,] 7.651695e-05 7.651695e-05 2.550565e-05
[1640,] 7.651695e-05 7.651695e-05 2.550565e-05
[1641,] 7.651695e-05 7.651695e-05 2.550565e-05
[1642,] 7.651695e-05 7.651695e-05 2.550565e-05
[1643,] 7.651695e-05 7.651695e-05 2.550565e-05
[1644,] 7.651695e-05 7.651695e-05 2.550565e-05
[1645,] 7.651695e-05 7.651695e-05 2.550565e-05
[1646,] 7.651695e-05 7.651695e-05 2.550565e-05
[1647,] 7.651695e-05 7.651695e-05 2.550565e-05
[1648,] 7.651695e-05 7.651695e-05 2.550565e-05
[1649,] 7.651695e-05 7.651695e-05 2.550565e-05
[1650,] 7.651695e-05 7.651695e-05 2.550565e-05
[1651,] 7.651695e-05 7.651695e-05 2.550565e-05
[1652,] 7.651695e-05 7.651695e-05 2.550565e-05
[1653,] 7.651695e-05 7.651695e-05 2.550565e-05
[1654,] 7.651695e-05 7.651695e-05 2.550565e-05
[1655,] 7.651695e-05 7.651695e-05 2.550565e-05
[1656,] 7.651695e-05 7.651695e-05 2.550565e-05
[1657,] 7.651695e-05 7.651695e-05 2.550565e-05
[1658,] 7.651695e-05 7.651695e-05 2.550565e-05
[1659,] 7.651695e-05 7.651695e-05 2.550565e-05
[1660,] 7.651695e-05 7.651695e-05 2.550565e-05
[1661,] 7.651695e-05 7.651695e-05 2.550565e-05
[1662,] 7.651695e-05 7.651695e-05 2.550565e-05
[1663,] 7.651695e-05 7.651695e-05 2.550565e-05
[1664,] 7.651695e-05 7.651695e-05 2.550565e-05
[1665,] 7.651695e-05 7.651695e-05 2.550565e-05
[1666,] 7.651695e-05 7.651695e-05 2.550565e-05
[1667,] 7.651695e-05 7.651695e-05 2.550565e-05
[1668,] 7.651695e-05 7.651695e-05 2.550565e-05
[1669,] 7.651695e-05 7.651695e-05 2.550565e-05
[1670,] 7.651695e-05 7.651695e-05 2.550565e-05
[1671,] 7.651695e-05 7.651695e-05 2.550565e-05
[1672,] 7.651695e-05 7.651695e-05 2.550565e-05
[1673,] 7.651695e-05 7.651695e-05 2.550565e-05
[1674,] 7.651695e-05 7.651695e-05 2.550565e-05
[1675,] 7.651695e-05 7.651695e-05 2.550565e-05
[1676,] 7.651695e-05 7.651695e-05 2.550565e-05
[1677,] 7.651695e-05 7.651695e-05 2.550565e-05
[1678,] 7.651695e-05 7.651695e-05 2.550565e-05
[1679,] 7.651696e-05 7.651695e-05 2.550565e-05
[1680,] 7.651695e-05 7.651695e-05 2.550565e-05
[1681,] 7.651695e-05 7.651695e-05 2.550565e-05
[1682,] 7.651695e-05 7.651695e-05 2.550565e-05
[1683,] 7.651695e-05 7.651695e-05 2.550565e-05
[1684,] 7.651695e-05 7.651695e-05 2.550565e-05
[1685,] 7.651695e-05 7.651695e-05 2.550565e-05
[1686,] 7.651695e-05 7.651695e-05 2.550565e-05
[1687,] 7.651695e-05 7.651695e-05 2.550565e-05
[1688,] 7.651695e-05 7.651695e-05 2.550565e-05
[1689,] 7.651695e-05 7.651695e-05 2.550565e-05
[1690,] 7.651695e-05 7.651695e-05 2.550565e-05
[1691,] 7.651695e-05 7.651695e-05 2.550565e-05
[1692,] 7.651695e-05 7.651695e-05 2.550565e-05
[1693,] 7.651695e-05 7.651695e-05 2.550565e-05
[1694,] 7.651695e-05 7.651695e-05 2.550565e-05
[1695,] 7.651695e-05 7.651695e-05 2.550565e-05
[1696,] 7.651695e-05 7.651695e-05 2.550565e-05
[1697,] 7.651695e-05 7.651695e-05 2.550565e-05
[1698,] 7.651695e-05 7.651695e-05 2.550565e-05
[1699,] 7.651695e-05 7.651695e-05 2.550565e-05
[1700,] 7.651695e-05 7.651695e-05 2.550565e-05
[1701,] 7.651695e-05 7.651695e-05 2.550565e-05
[1702,] 7.651695e-05 7.651695e-05 2.550565e-05
[1703,] 7.651695e-05 7.651695e-05 2.550565e-05
[1704,] 7.651695e-05 7.651695e-05 2.550565e-05
[1705,] 7.651695e-05 7.651695e-05 2.550565e-05
[1706,] 7.651695e-05 7.651695e-05 2.550565e-05
[1707,] 7.651695e-05 7.651695e-05 2.550565e-05
[1708,] 7.651695e-05 7.651695e-05 2.550565e-05
[1709,] 7.651695e-05 7.651695e-05 2.550565e-05
[1710,] 7.651695e-05 7.651695e-05 2.550565e-05
[1711,] 7.651695e-05 7.651695e-05 2.550565e-05
[1712,] 7.651695e-05 7.651695e-05 2.550565e-05
[1713,] 7.651695e-05 7.651695e-05 2.550565e-05
[1714,] 7.651695e-05 7.651695e-05 2.550565e-05
[1715,] 7.651695e-05 7.651695e-05 2.550565e-05
[1716,] 7.651695e-05 7.651695e-05 2.550565e-05
[1717,] 7.651695e-05 7.651695e-05 2.550565e-05
[1718,] 7.651696e-05 7.651695e-05 2.550565e-05
[1719,] 7.651695e-05 7.651695e-05 2.550565e-05
[1720,] 7.651695e-05 7.651695e-05 2.550565e-05
[1721,] 7.651695e-05 7.651695e-05 2.550565e-05
[1722,] 7.651695e-05 7.651695e-05 2.550565e-05
[1723,] 7.651695e-05 7.651695e-05 2.550565e-05
[1724,] 7.651695e-05 7.651695e-05 2.550565e-05
[1725,] 7.651695e-05 7.651695e-05 2.550565e-05
[1726,] 7.651695e-05 7.651695e-05 2.550565e-05
[1727,] 7.651695e-05 7.651695e-05 2.550565e-05
[1728,] 7.651695e-05 7.651695e-05 2.550565e-05
[1729,] 7.651695e-05 7.651695e-05 2.550565e-05
[1730,] 7.651695e-05 7.651695e-05 2.550565e-05
[1731,] 7.651695e-05 7.651695e-05 2.550565e-05
[1732,] 7.651695e-05 7.651695e-05 2.550565e-05
[1733,] 7.651695e-05 7.651695e-05 2.550565e-05
[1734,] 7.651695e-05 7.651695e-05 2.550565e-05
[1735,] 7.651695e-05 7.651695e-05 2.550565e-05
[1736,] 7.651695e-05 7.651695e-05 2.550565e-05
[1737,] 7.651695e-05 7.651695e-05 2.550565e-05
[1738,] 7.651695e-05 7.651695e-05 2.550565e-05
[1739,] 7.651695e-05 7.651695e-05 2.550565e-05
[1740,] 7.651695e-05 7.651695e-05 2.550565e-05
[1741,] 7.651695e-05 7.651695e-05 2.550565e-05
[1742,] 7.651695e-05 7.651695e-05 2.550565e-05
[1743,] 7.651695e-05 7.651695e-05 2.550565e-05
[1744,] 7.651695e-05 7.651695e-05 2.550565e-05
[1745,] 7.651695e-05 7.651695e-05 2.550565e-05
[1746,] 7.651695e-05 7.651695e-05 2.550565e-05
[1747,] 7.651695e-05 7.651695e-05 2.550565e-05
[1748,] 7.651695e-05 7.651695e-05 2.550565e-05
[1749,] 7.651695e-05 7.651695e-05 2.550565e-05
[1750,] 7.651695e-05 7.651695e-05 2.550565e-05
[1751,] 7.651695e-05 7.651695e-05 2.550565e-05
[1752,] 7.651695e-05 7.651695e-05 2.550565e-05
[1753,] 7.651695e-05 7.651695e-05 2.550565e-05
[1754,] 7.651695e-05 7.651695e-05 2.550565e-05
[1755,] 7.651695e-05 7.651695e-05 2.550565e-05
[1756,] 7.651695e-05 7.651695e-05 2.550565e-05
[1757,] 7.651695e-05 7.651695e-05 2.550565e-05
[1758,] 7.651695e-05 7.651695e-05 2.550565e-05
[1759,] 7.651695e-05 7.651695e-05 2.550565e-05
[1760,] 7.651695e-05 7.651695e-05 2.550565e-05
[1761,] 7.651695e-05 7.651695e-05 2.550565e-05
[1762,] 7.651695e-05 7.651695e-05 2.550565e-05
[1763,] 7.651695e-05 7.651695e-05 2.550565e-05
[1764,] 7.651695e-05 7.651695e-05 2.550565e-05
[1765,] 7.651695e-05 7.651695e-05 2.550565e-05
[1766,] 7.651695e-05 7.651695e-05 2.550565e-05
[1767,] 7.651695e-05 7.651695e-05 2.550565e-05
[1768,] 7.651695e-05 7.651695e-05 2.550565e-05
[1769,] 7.651695e-05 7.651695e-05 2.550565e-05
[1770,] 7.651695e-05 7.651695e-05 2.550565e-05
[1771,] 7.651695e-05 7.651695e-05 2.550565e-05
[1772,] 7.651695e-05 7.651695e-05 2.550565e-05
[1773,] 7.651695e-05 7.651695e-05 2.550565e-05
[1774,] 7.651695e-05 7.651695e-05 2.550565e-05
[1775,] 7.651695e-05 7.651695e-05 2.550565e-05
[1776,] 7.651695e-05 7.651695e-05 2.550565e-05
[1777,] 7.651695e-05 7.651695e-05 2.550565e-05
[1778,] 7.651695e-05 7.651695e-05 2.550565e-05
[1779,] 7.651695e-05 7.651695e-05 2.550565e-05
[1780,] 7.651695e-05 7.651695e-05 2.550565e-05
[1781,] 7.651695e-05 7.651695e-05 2.550565e-05
[1782,] 7.651695e-05 7.651695e-05 2.550565e-05
[1783,] 7.651695e-05 7.651695e-05 2.550565e-05
[1784,] 7.651695e-05 7.651695e-05 2.550565e-05
[1785,] 7.651695e-05 7.651695e-05 2.550565e-05
[1786,] 7.651695e-05 7.651695e-05 2.550565e-05
[1787,] 7.651695e-05 7.651695e-05 2.550565e-05
[1788,] 7.651695e-05 7.651695e-05 2.550565e-05
[1789,] 7.651695e-05 7.651695e-05 2.550565e-05
[1790,] 7.651695e-05 7.651695e-05 2.550565e-05
[1791,] 7.651695e-05 7.651695e-05 2.550565e-05
[1792,] 7.651695e-05 7.651695e-05 2.550565e-05
[1793,] 7.651695e-05 7.651695e-05 2.550565e-05
[1794,] 7.651695e-05 7.651695e-05 2.550565e-05
[1795,] 7.651695e-05 7.651695e-05 2.550565e-05
[1796,] 7.651695e-05 7.651695e-05 2.550565e-05
[1797,] 7.651695e-05 7.651695e-05 2.550565e-05
[1798,] 7.651695e-05 7.651695e-05 2.550565e-05
[1799,] 7.651696e-05 7.651695e-05 2.550565e-05
[1800,] 7.651695e-05 7.651695e-05 2.550565e-05
[1801,] 7.651695e-05 7.651695e-05 2.550565e-05
[1802,] 7.651695e-05 7.651695e-05 2.550565e-05
[1803,] 7.651695e-05 7.651695e-05 2.550565e-05
[1804,] 7.651695e-05 7.651695e-05 2.550565e-05
[1805,] 7.651696e-05 7.651695e-05 2.550565e-05
[1806,] 7.651695e-05 7.651695e-05 2.550565e-05
[1807,] 7.651695e-05 7.651695e-05 2.550565e-05
[1808,] 7.651695e-05 7.651695e-05 2.550565e-05
[1809,] 7.651695e-05 7.651695e-05 2.550565e-05
[1810,] 7.651695e-05 7.651695e-05 2.550565e-05
[1811,] 7.651695e-05 7.651695e-05 2.550565e-05
[1812,] 7.651695e-05 7.651695e-05 2.550565e-05
[1813,] 7.651695e-05 7.651695e-05 2.550565e-05
[1814,] 7.651695e-05 7.651695e-05 2.550565e-05
[1815,] 7.651695e-05 7.651695e-05 2.550565e-05
[1816,] 7.651695e-05 7.651695e-05 2.550565e-05
[1817,] 7.651695e-05 7.651695e-05 2.550565e-05
[1818,] 7.651695e-05 7.651695e-05 2.550565e-05
[1819,] 7.651695e-05 7.651695e-05 2.550565e-05
[1820,] 7.651696e-05 7.651695e-05 2.550565e-05
[1821,] 7.651695e-05 7.651695e-05 2.550565e-05
[1822,] 7.651695e-05 7.651695e-05 2.550565e-05
[1823,] 7.651695e-05 7.651695e-05 2.550565e-05
[1824,] 7.651696e-05 7.651695e-05 2.550565e-05
[1825,] 7.651695e-05 7.651695e-05 2.550565e-05
[1826,] 7.651695e-05 7.651695e-05 2.550565e-05
[1827,] 7.651695e-05 7.651695e-05 2.550565e-05
[1828,] 7.651695e-05 7.651695e-05 2.550565e-05
[1829,] 7.651695e-05 7.651695e-05 2.550565e-05
[1830,] 7.651695e-05 7.651695e-05 2.550565e-05
[1831,] 7.651696e-05 7.651695e-05 2.550565e-05
[1832,] 7.651696e-05 7.651695e-05 2.550565e-05
[1833,] 7.651695e-05 7.651695e-05 2.550565e-05
[1834,] 7.651696e-05 7.651695e-05 2.550565e-05
[1835,] 7.651695e-05 7.651695e-05 2.550565e-05
[1836,] 7.651696e-05 7.651695e-05 2.550565e-05
[1837,] 7.651695e-05 7.651695e-05 2.550565e-05
[1838,] 7.651695e-05 7.651695e-05 2.550565e-05
[1839,] 7.651695e-05 7.651695e-05 2.550565e-05
[1840,] 7.651696e-05 7.651695e-05 2.550565e-05
[1841,] 7.651695e-05 7.651695e-05 2.550565e-05
[1842,] 7.651696e-05 7.651695e-05 2.550565e-05
[1843,] 7.651696e-05 7.651695e-05 2.550565e-05
[1844,] 7.651696e-05 7.651695e-05 2.550565e-05
[1845,] 7.651695e-05 7.651695e-05 2.550565e-05
[1846,] 7.651696e-05 7.651695e-05 2.550565e-05
[1847,] 7.651695e-05 7.651695e-05 2.550565e-05
[1848,] 7.651696e-05 7.651695e-05 2.550565e-05
[1849,] 7.651695e-05 7.651695e-05 2.550565e-05
[1850,] 7.651695e-05 7.651695e-05 2.550565e-05
[1851,] 7.651696e-05 7.651695e-05 2.550565e-05
[1852,] 7.651696e-05 7.651695e-05 2.550565e-05
[1853,] 7.651695e-05 7.651695e-05 2.550565e-05
[1854,] 7.651695e-05 7.651695e-05 2.550565e-05
[1855,] 7.651695e-05 7.651695e-05 2.550565e-05
[1856,] 7.651695e-05 7.651695e-05 2.550565e-05
[1857,] 7.651696e-05 7.651695e-05 2.550565e-05
[1858,] 7.651696e-05 7.651695e-05 2.550565e-05
[1859,] 7.651695e-05 7.651695e-05 2.550565e-05
[1860,] 7.651695e-05 7.651695e-05 2.550565e-05
[1861,] 7.651695e-05 7.651695e-05 2.550565e-05
[1862,] 7.651695e-05 7.651695e-05 2.550565e-05
[1863,] 7.651695e-05 7.651695e-05 2.550565e-05
[1864,] 7.651695e-05 7.651695e-05 2.550565e-05
[1865,] 7.651695e-05 7.651695e-05 2.550565e-05
[1866,] 7.651695e-05 7.651695e-05 2.550565e-05
[1867,] 7.651695e-05 7.651695e-05 2.550565e-05
[1868,] 7.651695e-05 7.651695e-05 2.550565e-05
[1869,] 7.651696e-05 7.651695e-05 2.550565e-05
[1870,] 7.651695e-05 7.651695e-05 2.550565e-05
[1871,] 7.651695e-05 7.651695e-05 2.550565e-05
[1872,] 7.651695e-05 7.651695e-05 2.550565e-05
[1873,] 7.651695e-05 7.651695e-05 2.550565e-05
[1874,] 7.651695e-05 7.651695e-05 2.550565e-05
[1875,] 7.651695e-05 7.651695e-05 2.550565e-05
[1876,] 7.651695e-05 7.651695e-05 2.550565e-05
[1877,] 7.651695e-05 7.651695e-05 2.550565e-05
[1878,] 7.651695e-05 7.651695e-05 2.550565e-05
[1879,] 7.651695e-05 7.651695e-05 2.550565e-05
[1880,] 7.651695e-05 7.651695e-05 2.550565e-05
[1881,] 7.651695e-05 7.651695e-05 2.550565e-05
[1882,] 7.651695e-05 7.651695e-05 2.550565e-05
[1883,] 7.651695e-05 7.651695e-05 2.550565e-05
[1884,] 7.651695e-05 7.651695e-05 2.550565e-05
[1885,] 7.651696e-05 7.651695e-05 2.550565e-05
[1886,] 7.651695e-05 7.651695e-05 2.550565e-05
[1887,] 7.651696e-05 7.651695e-05 2.550565e-05
[1888,] 7.651695e-05 7.651695e-05 2.550565e-05
[1889,] 7.651695e-05 7.651695e-05 2.550565e-05
[1890,] 7.651695e-05 7.651695e-05 2.550565e-05
[1891,] 7.651695e-05 7.651695e-05 2.550565e-05
[1892,] 7.651695e-05 7.651695e-05 2.550565e-05
[1893,] 7.651695e-05 7.651695e-05 2.550565e-05
[1894,] 7.651695e-05 7.651695e-05 2.550565e-05
[1895,] 7.651695e-05 7.651695e-05 2.550565e-05
[1896,] 7.651695e-05 7.651695e-05 2.550565e-05
[1897,] 7.651695e-05 7.651695e-05 2.550565e-05
[1898,] 7.651695e-05 7.651695e-05 2.550565e-05
[1899,] 7.651695e-05 7.651695e-05 2.550565e-05
[1900,] 7.651695e-05 7.651695e-05 2.550565e-05
[1901,] 7.651695e-05 7.651695e-05 2.550565e-05
[1902,] 7.651696e-05 7.651695e-05 2.550565e-05
[1903,] 7.651695e-05 7.651695e-05 2.550565e-05
[1904,] 7.651695e-05 7.651695e-05 2.550565e-05
[1905,] 7.651695e-05 7.651695e-05 2.550565e-05
[1906,] 7.651696e-05 7.651695e-05 2.550565e-05
[1907,] 7.651695e-05 7.651695e-05 2.550565e-05
[1908,] 7.651695e-05 7.651695e-05 2.550565e-05
[1909,] 7.651695e-05 7.651695e-05 2.550565e-05
[1910,] 7.651695e-05 7.651695e-05 2.550565e-05
[1911,] 7.651695e-05 7.651695e-05 2.550565e-05
[1912,] 7.651695e-05 7.651695e-05 2.550565e-05
[1913,] 7.651695e-05 7.651695e-05 2.550565e-05
[1914,] 7.651695e-05 7.651695e-05 2.550565e-05
[1915,] 7.651695e-05 7.651695e-05 2.550565e-05
[1916,] 7.651695e-05 7.651695e-05 2.550565e-05
[1917,] 7.651695e-05 7.651695e-05 2.550565e-05
[1918,] 7.651696e-05 7.651695e-05 2.550565e-05
[1919,] 7.651695e-05 7.651695e-05 2.550565e-05
[1920,] 7.651695e-05 7.651695e-05 2.550565e-05
[1921,] 7.651695e-05 7.651695e-05 2.550565e-05
[1922,] 7.651695e-05 7.651695e-05 2.550565e-05
[1923,] 7.651695e-05 7.651695e-05 2.550565e-05
[1924,] 7.651695e-05 7.651695e-05 2.550565e-05
[1925,] 7.651695e-05 7.651695e-05 2.550565e-05
[1926,] 7.651695e-05 7.651695e-05 2.550565e-05
[1927,] 7.651695e-05 7.651695e-05 2.550565e-05
[1928,] 7.651695e-05 7.651695e-05 2.550565e-05
[1929,] 7.651696e-05 7.651695e-05 2.550565e-05
[1930,] 7.651695e-05 7.651695e-05 2.550565e-05
[1931,] 7.651696e-05 7.651695e-05 2.550565e-05
[1932,] 7.651695e-05 7.651695e-05 2.550565e-05
[1933,] 7.651695e-05 7.651695e-05 2.550565e-05
[1934,] 7.651695e-05 7.651695e-05 2.550565e-05
[1935,] 7.651695e-05 7.651695e-05 2.550565e-05
[1936,] 7.651696e-05 7.651695e-05 2.550565e-05
[1937,] 7.651696e-05 7.651695e-05 2.550565e-05
[1938,] 7.651695e-05 7.651695e-05 2.550565e-05
[1939,] 7.651696e-05 7.651695e-05 2.550565e-05
[1940,] 7.651695e-05 7.651695e-05 2.550565e-05
[1941,] 7.651696e-05 7.651695e-05 2.550565e-05
[1942,] 7.651696e-05 7.651695e-05 2.550565e-05
[1943,] 7.651695e-05 7.651695e-05 2.550565e-05
[1944,] 7.651695e-05 7.651695e-05 2.550565e-05
[1945,] 7.651696e-05 7.651695e-05 2.550565e-05
[1946,] 7.651695e-05 7.651695e-05 2.550565e-05
[1947,] 7.651695e-05 7.651695e-05 2.550565e-05
[1948,] 7.651695e-05 7.651695e-05 2.550565e-05
[1949,] 7.651695e-05 7.651695e-05 2.550565e-05
[1950,] 7.651696e-05 7.651695e-05 2.550565e-05
[1951,] 7.651695e-05 7.651695e-05 2.550565e-05
[1952,] 7.651695e-05 7.651695e-05 2.550565e-05
[1953,] 7.651695e-05 7.651695e-05 2.550565e-05
[1954,] 7.651696e-05 7.651695e-05 2.550565e-05
[1955,] 7.651695e-05 7.651695e-05 2.550565e-05
[1956,] 7.651696e-05 7.651695e-05 2.550565e-05
[1957,] 7.651695e-05 7.651695e-05 2.550565e-05
[1958,] 7.651696e-05 7.651695e-05 2.550565e-05
[1959,] 7.651695e-05 7.651695e-05 2.550565e-05
[1960,] 7.651695e-05 7.651695e-05 2.550565e-05
[1961,] 7.651695e-05 7.651695e-05 2.550565e-05
[1962,] 7.651696e-05 7.651695e-05 2.550565e-05
[1963,] 7.651695e-05 7.651695e-05 2.550565e-05
[1964,] 7.651696e-05 7.651695e-05 2.550565e-05
[1965,] 7.651696e-05 7.651695e-05 2.550565e-05
[1966,] 7.651695e-05 7.651695e-05 2.550565e-05
[1967,] 7.651695e-05 7.651695e-05 2.550565e-05
[1968,] 7.651695e-05 7.651695e-05 2.550565e-05
[1969,] 7.651696e-05 7.651695e-05 2.550565e-05
[1970,] 7.651695e-05 7.651695e-05 2.550565e-05
[1971,] 7.651695e-05 7.651695e-05 2.550565e-05
[1972,] 7.651695e-05 7.651695e-05 2.550565e-05
[1973,] 7.651695e-05 7.651695e-05 2.550565e-05
[1974,] 7.651695e-05 7.651695e-05 2.550565e-05
[1975,] 7.651695e-05 7.651695e-05 2.550565e-05
[1976,] 7.651696e-05 7.651695e-05 2.550565e-05
[1977,] 7.651695e-05 7.651695e-05 2.550565e-05
[1978,] 7.651695e-05 7.651695e-05 2.550565e-05
[1979,] 7.651695e-05 7.651695e-05 2.550565e-05
[1980,] 7.651695e-05 7.651695e-05 2.550565e-05
[1981,] 7.651695e-05 7.651695e-05 2.550565e-05
[1982,] 7.651695e-05 7.651695e-05 2.550565e-05
[1983,] 7.651695e-05 7.651695e-05 2.550565e-05
[1984,] 7.651696e-05 7.651695e-05 2.550565e-05
[1985,] 7.651695e-05 7.651695e-05 2.550565e-05
[1986,] 7.651695e-05 7.651695e-05 2.550565e-05
[1987,] 7.651695e-05 7.651695e-05 2.550565e-05
[1988,] 7.651695e-05 7.651695e-05 2.550565e-05
[1989,] 7.651695e-05 7.651695e-05 2.550565e-05
[1990,] 7.651695e-05 7.651695e-05 2.550565e-05
[1991,] 7.651695e-05 7.651695e-05 2.550565e-05
[1992,] 7.651695e-05 7.651695e-05 2.550565e-05
[1993,] 7.651695e-05 7.651695e-05 2.550565e-05
[1994,] 7.651695e-05 7.651695e-05 2.550565e-05
[1995,] 7.651695e-05 7.651695e-05 2.550565e-05
[1996,] 7.651695e-05 7.651695e-05 2.550565e-05
[1997,] 7.651695e-05 7.651695e-05 2.550565e-05
[1998,] 7.651696e-05 7.651695e-05 2.550565e-05
[1999,] 7.651696e-05 7.651695e-05 2.550565e-05
[2000,] 7.651695e-05 7.651695e-05 2.550565e-05
[2001,] 7.651695e-05 7.651695e-05 2.550565e-05
[2002,] 7.651695e-05 7.651695e-05 2.550565e-05
[2003,] 7.651695e-05 7.651695e-05 2.550565e-05
[2004,] 7.651695e-05 7.651695e-05 2.550565e-05
[2005,] 7.651695e-05 7.651695e-05 2.550565e-05
[2006,] 7.651695e-05 7.651695e-05 2.550565e-05
[2007,] 7.651695e-05 7.651695e-05 2.550565e-05
[2008,] 7.651695e-05 7.651695e-05 2.550565e-05
[2009,] 7.651695e-05 7.651695e-05 2.550565e-05
[2010,] 7.651695e-05 7.651695e-05 2.550565e-05
[2011,] 7.651695e-05 7.651695e-05 2.550565e-05
[2012,] 7.651695e-05 7.651695e-05 2.550565e-05
[2013,] 7.651695e-05 7.651695e-05 2.550565e-05
[2014,] 7.651695e-05 7.651695e-05 2.550565e-05
[2015,] 7.651695e-05 7.651695e-05 2.550565e-05
[2016,] 7.651695e-05 7.651695e-05 2.550565e-05
[2017,] 7.651695e-05 7.651695e-05 2.550565e-05
[2018,] 7.651695e-05 7.651695e-05 2.550565e-05
[2019,] 7.651695e-05 7.651695e-05 2.550565e-05
[2020,] 7.651695e-05 7.651695e-05 2.550565e-05
[2021,] 7.651695e-05 7.651695e-05 2.550565e-05
[2022,] 7.651695e-05 7.651695e-05 2.550565e-05
[2023,] 7.651695e-05 7.651695e-05 2.550565e-05
[2024,] 7.651695e-05 7.651695e-05 2.550565e-05
[2025,] 7.651695e-05 7.651695e-05 2.550565e-05
[2026,] 7.651695e-05 7.651695e-05 2.550565e-05
[2027,] 7.651695e-05 7.651695e-05 2.550565e-05
[2028,] 7.651695e-05 7.651695e-05 2.550565e-05
[2029,] 7.651695e-05 7.651695e-05 2.550565e-05
[2030,] 7.651695e-05 7.651695e-05 2.550565e-05
[2031,] 7.651695e-05 7.651695e-05 2.550565e-05
[2032,] 7.651695e-05 7.651695e-05 2.550565e-05
[2033,] 7.651695e-05 7.651695e-05 2.550565e-05
[2034,] 7.651695e-05 7.651695e-05 2.550565e-05
[2035,] 7.651695e-05 7.651695e-05 2.550565e-05
[2036,] 7.651695e-05 7.651695e-05 2.550565e-05
[2037,] 7.651695e-05 7.651695e-05 2.550565e-05
[2038,] 7.651695e-05 7.651695e-05 2.550565e-05
[2039,] 7.651695e-05 7.651695e-05 2.550565e-05
[2040,] 7.651695e-05 7.651695e-05 2.550565e-05
[2041,] 7.651695e-05 7.651695e-05 2.550565e-05
[2042,] 7.651695e-05 7.651695e-05 2.550565e-05
[2043,] 7.651695e-05 7.651695e-05 2.550565e-05
[2044,] 7.651695e-05 7.651695e-05 2.550565e-05
[2045,] 7.651695e-05 7.651695e-05 2.550565e-05
[2046,] 7.651695e-05 7.651695e-05 2.550565e-05
[2047,] 7.651695e-05 7.651695e-05 2.550565e-05
[2048,] 7.651695e-05 7.651695e-05 2.550565e-05
[2049,] 7.651695e-05 7.651695e-05 2.550565e-05
[2050,] 7.651695e-05 7.651695e-05 2.550565e-05
[2051,] 7.651695e-05 7.651695e-05 2.550565e-05
[2052,] 7.651695e-05 7.651695e-05 2.550565e-05
[2053,] 7.651695e-05 7.651695e-05 2.550565e-05
[2054,] 7.651695e-05 7.651695e-05 2.550565e-05
[2055,] 7.651695e-05 7.651695e-05 2.550565e-05
[2056,] 7.651696e-05 7.651695e-05 2.550565e-05
[2057,] 7.651695e-05 7.651695e-05 2.550565e-05
[2058,] 7.651695e-05 7.651695e-05 2.550565e-05
[2059,] 7.651696e-05 7.651695e-05 2.550565e-05
[2060,] 7.651695e-05 7.651695e-05 2.550565e-05
[2061,] 7.651695e-05 7.651695e-05 2.550565e-05
[2062,] 7.651695e-05 7.651695e-05 2.550565e-05
[2063,] 7.651695e-05 7.651695e-05 2.550565e-05
[2064,] 7.651696e-05 7.651695e-05 2.550565e-05
[2065,] 7.651695e-05 7.651695e-05 2.550565e-05
[2066,] 7.651695e-05 7.651695e-05 2.550565e-05
[2067,] 7.651696e-05 7.651695e-05 2.550565e-05
[2068,] 7.651695e-05 7.651695e-05 2.550565e-05
[2069,] 7.651695e-05 7.651695e-05 2.550565e-05
[2070,] 7.651696e-05 7.651695e-05 2.550565e-05
[2071,] 7.651695e-05 7.651695e-05 2.550565e-05
[2072,] 7.651695e-05 7.651695e-05 2.550565e-05
[2073,] 7.651695e-05 7.651695e-05 2.550565e-05
[2074,] 7.651696e-05 7.651695e-05 2.550565e-05
[2075,] 7.651696e-05 7.651695e-05 2.550565e-05
[2076,] 7.651696e-05 7.651695e-05 2.550565e-05
[2077,] 7.651696e-05 7.651695e-05 2.550565e-05
[2078,] 7.651696e-05 7.651695e-05 2.550565e-05
[2079,] 7.651695e-05 7.651695e-05 2.550565e-05
[2080,] 7.651695e-05 7.651695e-05 2.550565e-05
[2081,] 7.651695e-05 7.651695e-05 2.550565e-05
[2082,] 7.651695e-05 7.651695e-05 2.550565e-05
[2083,] 7.651695e-05 7.651695e-05 2.550565e-05
[2084,] 7.651696e-05 7.651695e-05 2.550565e-05
[2085,] 7.651695e-05 7.651695e-05 2.550565e-05
[2086,] 7.651696e-05 7.651695e-05 2.550565e-05
[2087,] 7.651695e-05 7.651695e-05 2.550565e-05
[2088,] 7.651695e-05 7.651695e-05 2.550565e-05
[2089,] 7.651695e-05 7.651695e-05 2.550565e-05
[2090,] 7.651695e-05 7.651695e-05 2.550565e-05
[2091,] 7.651695e-05 7.651695e-05 2.550565e-05
[2092,] 7.651695e-05 7.651695e-05 2.550565e-05
[2093,] 7.651695e-05 7.651695e-05 2.550565e-05
[2094,] 7.651696e-05 7.651695e-05 2.550565e-05
[2095,] 7.651695e-05 7.651695e-05 2.550565e-05
[2096,] 7.651695e-05 7.651695e-05 2.550565e-05
[2097,] 7.651695e-05 7.651695e-05 2.550565e-05
[2098,] 7.651696e-05 7.651695e-05 2.550565e-05
[2099,] 7.651695e-05 7.651695e-05 2.550565e-05
[2100,] 7.651695e-05 7.651695e-05 2.550565e-05
[2101,] 7.651696e-05 7.651695e-05 2.550565e-05
[2102,] 7.651696e-05 7.651695e-05 2.550565e-05
[2103,] 7.651696e-05 7.651695e-05 2.550565e-05
[2104,] 7.651695e-05 7.651695e-05 2.550565e-05
[2105,] 7.651695e-05 7.651695e-05 2.550565e-05
[2106,] 7.651695e-05 7.651695e-05 2.550565e-05
[2107,] 7.651695e-05 7.651695e-05 2.550565e-05
[2108,] 7.651695e-05 7.651695e-05 2.550565e-05
[2109,] 7.651695e-05 7.651695e-05 2.550565e-05
[2110,] 7.651695e-05 7.651695e-05 2.550565e-05
[2111,] 7.651695e-05 7.651695e-05 2.550565e-05
[2112,] 7.651695e-05 7.651695e-05 2.550565e-05
[2113,] 7.651695e-05 7.651695e-05 2.550565e-05
[2114,] 7.651695e-05 7.651695e-05 2.550565e-05
[2115,] 7.651695e-05 7.651695e-05 2.550565e-05
[2116,] 7.651695e-05 7.651695e-05 2.550565e-05
[2117,] 7.651695e-05 7.651695e-05 2.550565e-05
[2118,] 7.651695e-05 7.651695e-05 2.550565e-05
[2119,] 7.651696e-05 7.651695e-05 2.550565e-05
[2120,] 7.651695e-05 7.651695e-05 2.550565e-05
[2121,] 7.651695e-05 7.651695e-05 2.550565e-05
[2122,] 7.651695e-05 7.651695e-05 2.550565e-05
[2123,] 7.651695e-05 7.651695e-05 2.550565e-05
[2124,] 7.651696e-05 7.651695e-05 2.550565e-05
[2125,] 7.651695e-05 7.651695e-05 2.550565e-05
[2126,] 7.651695e-05 7.651695e-05 2.550565e-05
[2127,] 7.651695e-05 7.651695e-05 2.550565e-05
[2128,] 7.651695e-05 7.651695e-05 2.550565e-05
[2129,] 7.651695e-05 7.651695e-05 2.550565e-05
[2130,] 7.651695e-05 7.651695e-05 2.550565e-05
[2131,] 7.651695e-05 7.651695e-05 2.550565e-05
[2132,] 7.651695e-05 7.651695e-05 2.550565e-05
[2133,] 7.651695e-05 7.651695e-05 2.550565e-05
[2134,] 7.651695e-05 7.651695e-05 2.550565e-05
[2135,] 7.651695e-05 7.651695e-05 2.550565e-05
[2136,] 7.651695e-05 7.651695e-05 2.550565e-05
[2137,] 7.651695e-05 7.651695e-05 2.550565e-05
[2138,] 7.651695e-05 7.651695e-05 2.550565e-05
[2139,] 7.651695e-05 7.651695e-05 2.550565e-05
[2140,] 7.651695e-05 7.651695e-05 2.550565e-05
[2141,] 7.651695e-05 7.651695e-05 2.550565e-05
[2142,] 7.651695e-05 7.651695e-05 2.550565e-05
[2143,] 7.651695e-05 7.651695e-05 2.550565e-05
[2144,] 7.651695e-05 7.651695e-05 2.550565e-05
[2145,] 7.651695e-05 7.651695e-05 2.550565e-05
[2146,] 7.651695e-05 7.651695e-05 2.550565e-05
[2147,] 7.651695e-05 7.651695e-05 2.550565e-05
[2148,] 7.651695e-05 7.651695e-05 2.550565e-05
[2149,] 7.651696e-05 7.651695e-05 2.550565e-05
[2150,] 7.651695e-05 7.651695e-05 2.550565e-05
[2151,] 7.651695e-05 7.651695e-05 2.550565e-05
[2152,] 7.651695e-05 7.651695e-05 2.550565e-05
[2153,] 7.651695e-05 7.651695e-05 2.550565e-05
[2154,] 7.651695e-05 7.651695e-05 2.550565e-05
[2155,] 7.651695e-05 7.651695e-05 2.550565e-05
[2156,] 7.651695e-05 7.651695e-05 2.550565e-05
[2157,] 7.651695e-05 7.651695e-05 2.550565e-05
[2158,] 7.651695e-05 7.651695e-05 2.550565e-05
[2159,] 7.651695e-05 7.651695e-05 2.550565e-05
[2160,] 7.651695e-05 7.651695e-05 2.550565e-05
[2161,] 7.651695e-05 7.651695e-05 2.550565e-05
[2162,] 7.651695e-05 7.651695e-05 2.550565e-05
[2163,] 7.651695e-05 7.651695e-05 2.550565e-05
[2164,] 7.651695e-05 7.651695e-05 2.550565e-05
[2165,] 7.651695e-05 7.651695e-05 2.550565e-05
[2166,] 7.651695e-05 7.651695e-05 2.550565e-05
[2167,] 7.651695e-05 7.651695e-05 2.550565e-05
[2168,] 7.651695e-05 7.651695e-05 2.550565e-05
[2169,] 7.651695e-05 7.651695e-05 2.550565e-05
[2170,] 7.651695e-05 7.651695e-05 2.550565e-05
[2171,] 7.651695e-05 7.651695e-05 2.550565e-05
[2172,] 7.651695e-05 7.651695e-05 2.550565e-05
[2173,] 7.651695e-05 7.651695e-05 2.550565e-05
[2174,] 7.651695e-05 7.651695e-05 2.550565e-05
[2175,] 7.651695e-05 7.651695e-05 2.550565e-05
[2176,] 7.651695e-05 7.651695e-05 2.550565e-05
[2177,] 7.651695e-05 7.651695e-05 2.550565e-05
[2178,] 7.651695e-05 7.651695e-05 2.550565e-05
[2179,] 7.651695e-05 7.651695e-05 2.550565e-05
[2180,] 7.651695e-05 7.651695e-05 2.550565e-05
[2181,] 7.651695e-05 7.651695e-05 2.550565e-05
[2182,] 7.651696e-05 7.651695e-05 2.550565e-05
[2183,] 7.651695e-05 7.651695e-05 2.550565e-05
[2184,] 7.651695e-05 7.651695e-05 2.550565e-05
[2185,] 7.651695e-05 7.651695e-05 2.550565e-05
[2186,] 7.651695e-05 7.651695e-05 2.550565e-05
[2187,] 7.651695e-05 7.651695e-05 2.550565e-05
[2188,] 7.651696e-05 7.651695e-05 2.550565e-05
[2189,] 7.651695e-05 7.651695e-05 2.550565e-05
[2190,] 7.651695e-05 7.651695e-05 2.550565e-05
[2191,] 7.651696e-05 7.651695e-05 2.550565e-05
[2192,] 7.651695e-05 7.651695e-05 2.550565e-05
[2193,] 7.651696e-05 7.651695e-05 2.550565e-05
[2194,] 7.651695e-05 7.651695e-05 2.550565e-05
[2195,] 7.651696e-05 7.651695e-05 2.550565e-05
[2196,] 7.651696e-05 7.651695e-05 2.550565e-05
[2197,] 7.651695e-05 7.651695e-05 2.550565e-05
[2198,] 7.651695e-05 7.651695e-05 2.550565e-05
[2199,] 7.651695e-05 7.651695e-05 2.550565e-05
[2200,] 7.651695e-05 7.651695e-05 2.550565e-05
[2201,] 7.651695e-05 7.651695e-05 2.550565e-05
[2202,] 7.651695e-05 7.651695e-05 2.550565e-05
[2203,] 7.651695e-05 7.651695e-05 2.550565e-05
[2204,] 7.651695e-05 7.651695e-05 2.550565e-05
[2205,] 7.651695e-05 7.651695e-05 2.550565e-05
[2206,] 7.651695e-05 7.651695e-05 2.550565e-05
[2207,] 7.651695e-05 7.651695e-05 2.550565e-05
[2208,] 7.651695e-05 7.651695e-05 2.550565e-05
[2209,] 7.651695e-05 7.651695e-05 2.550565e-05
[2210,] 7.651695e-05 7.651695e-05 2.550565e-05
[2211,] 7.651695e-05 7.651695e-05 2.550565e-05
[2212,] 7.651695e-05 7.651695e-05 2.550565e-05
[2213,] 7.651695e-05 7.651695e-05 2.550565e-05
[2214,] 7.651695e-05 7.651695e-05 2.550565e-05
[2215,] 7.651695e-05 7.651695e-05 2.550565e-05
[2216,] 7.651695e-05 7.651695e-05 2.550565e-05
[2217,] 7.651695e-05 7.651695e-05 2.550565e-05
[2218,] 7.651695e-05 7.651695e-05 2.550565e-05
[2219,] 7.651695e-05 7.651695e-05 2.550565e-05
[2220,] 7.651695e-05 7.651695e-05 2.550565e-05
[2221,] 7.651695e-05 7.651695e-05 2.550565e-05
[2222,] 7.651695e-05 7.651695e-05 2.550565e-05
[2223,] 7.651695e-05 7.651695e-05 2.550565e-05
[2224,] 7.651695e-05 7.651695e-05 2.550565e-05
[2225,] 7.651695e-05 7.651695e-05 2.550565e-05
[2226,] 7.651695e-05 7.651695e-05 2.550565e-05
[2227,] 7.651695e-05 7.651695e-05 2.550565e-05
[2228,] 7.651695e-05 7.651695e-05 2.550565e-05
[2229,] 7.651695e-05 7.651695e-05 2.550565e-05
[2230,] 7.651695e-05 7.651695e-05 2.550565e-05
[2231,] 7.651695e-05 7.651695e-05 2.550565e-05
[2232,] 7.651695e-05 7.651695e-05 2.550565e-05
[2233,] 7.651695e-05 7.651695e-05 2.550565e-05
[2234,] 7.651695e-05 7.651695e-05 2.550565e-05
[2235,] 7.651695e-05 7.651695e-05 2.550565e-05
[2236,] 7.651695e-05 7.651695e-05 2.550565e-05
[2237,] 7.651695e-05 7.651695e-05 2.550565e-05
[2238,] 7.651695e-05 7.651695e-05 2.550565e-05
[2239,] 7.651695e-05 7.651695e-05 2.550565e-05
[2240,] 7.651695e-05 7.651695e-05 2.550565e-05
[2241,] 7.651695e-05 7.651695e-05 2.550565e-05
[2242,] 7.651695e-05 7.651695e-05 2.550565e-05
[2243,] 7.651695e-05 7.651695e-05 2.550565e-05
[2244,] 7.651695e-05 7.651695e-05 2.550565e-05
[2245,] 7.651695e-05 7.651695e-05 2.550565e-05
[2246,] 7.651695e-05 7.651695e-05 2.550565e-05
[2247,] 7.651695e-05 7.651695e-05 2.550565e-05
[2248,] 7.651695e-05 7.651695e-05 2.550565e-05
[2249,] 7.651695e-05 7.651695e-05 2.550565e-05
[2250,] 7.651695e-05 7.651695e-05 2.550565e-05
[2251,] 7.651695e-05 7.651695e-05 2.550565e-05
[2252,] 7.651695e-05 7.651695e-05 2.550565e-05
[2253,] 7.651695e-05 7.651695e-05 2.550565e-05
[2254,] 7.651695e-05 7.651695e-05 2.550565e-05
[2255,] 7.651695e-05 7.651695e-05 2.550565e-05
[2256,] 7.651695e-05 7.651695e-05 2.550565e-05
[2257,] 7.651695e-05 7.651695e-05 2.550565e-05
[2258,] 7.651695e-05 7.651695e-05 2.550565e-05
[2259,] 7.651695e-05 7.651695e-05 2.550565e-05
[2260,] 7.651695e-05 7.651695e-05 2.550565e-05
[2261,] 7.651695e-05 7.651695e-05 2.550565e-05
[2262,] 7.651695e-05 7.651695e-05 2.550565e-05
[2263,] 7.651695e-05 7.651695e-05 2.550565e-05
[2264,] 7.651695e-05 7.651695e-05 2.550565e-05
[2265,] 7.651695e-05 7.651695e-05 2.550565e-05
[2266,] 7.651695e-05 7.651695e-05 2.550565e-05
[2267,] 7.651695e-05 7.651695e-05 2.550565e-05
[2268,] 7.651695e-05 7.651695e-05 2.550565e-05
[2269,] 7.651695e-05 7.651695e-05 2.550565e-05
[2270,] 7.651695e-05 7.651695e-05 2.550565e-05
[2271,] 7.651695e-05 7.651695e-05 2.550565e-05
[2272,] 7.651695e-05 7.651695e-05 2.550565e-05
[2273,] 7.651695e-05 7.651695e-05 2.550565e-05
[2274,] 7.651695e-05 7.651695e-05 2.550565e-05
[2275,] 7.651695e-05 7.651695e-05 2.550565e-05
[2276,] 7.651695e-05 7.651695e-05 2.550565e-05
[2277,] 7.651695e-05 7.651695e-05 2.550565e-05
[2278,] 7.651695e-05 7.651695e-05 2.550565e-05
[2279,] 7.651695e-05 7.651695e-05 2.550565e-05
[2280,] 7.651695e-05 7.651695e-05 2.550565e-05
[2281,] 7.651695e-05 7.651695e-05 2.550565e-05
[2282,] 7.651695e-05 7.651695e-05 2.550565e-05
[2283,] 7.651695e-05 7.651695e-05 2.550565e-05
[2284,] 7.651695e-05 7.651695e-05 2.550565e-05
[2285,] 7.651695e-05 7.651695e-05 2.550565e-05
[2286,] 7.651695e-05 7.651695e-05 2.550565e-05
[2287,] 7.651695e-05 7.651695e-05 2.550565e-05
[2288,] 7.651695e-05 7.651695e-05 2.550565e-05
[2289,] 7.651695e-05 7.651695e-05 2.550565e-05
[2290,] 7.651695e-05 7.651695e-05 2.550565e-05
[2291,] 7.651695e-05 7.651695e-05 2.550565e-05
[2292,] 7.651695e-05 7.651695e-05 2.550565e-05
[2293,] 7.651695e-05 7.651695e-05 2.550565e-05
[2294,] 7.651695e-05 7.651695e-05 2.550565e-05
[2295,] 7.651695e-05 7.651695e-05 2.550565e-05
[2296,] 7.651695e-05 7.651695e-05 2.550565e-05
[2297,] 7.651695e-05 7.651695e-05 2.550565e-05
[2298,] 7.651695e-05 7.651695e-05 2.550565e-05
[2299,] 7.651695e-05 7.651695e-05 2.550565e-05
[2300,] 7.651695e-05 7.651695e-05 2.550565e-05
[2301,] 7.651695e-05 7.651695e-05 2.550565e-05
[2302,] 7.651695e-05 7.651695e-05 2.550565e-05
[2303,] 7.651695e-05 7.651695e-05 2.550565e-05
[2304,] 7.651695e-05 7.651695e-05 2.550565e-05
[2305,] 7.651695e-05 7.651695e-05 2.550565e-05
[2306,] 7.651695e-05 7.651695e-05 2.550565e-05
[2307,] 7.651695e-05 7.651695e-05 2.550565e-05
[2308,] 7.651695e-05 7.651695e-05 2.550565e-05
[2309,] 7.651695e-05 7.651695e-05 2.550565e-05
[2310,] 7.651695e-05 7.651695e-05 2.550565e-05
[2311,] 7.651695e-05 7.651695e-05 2.550565e-05
[2312,] 7.651695e-05 7.651695e-05 2.550565e-05
[2313,] 7.651695e-05 7.651695e-05 2.550565e-05
[2314,] 7.651695e-05 7.651695e-05 2.550565e-05
[2315,] 7.651695e-05 7.651695e-05 2.550565e-05
[2316,] 7.651695e-05 7.651695e-05 2.550565e-05
[2317,] 7.651695e-05 7.651695e-05 2.550565e-05
[2318,] 7.651695e-05 7.651695e-05 2.550565e-05
[2319,] 7.651695e-05 7.651695e-05 2.550565e-05
[2320,] 7.651695e-05 7.651695e-05 2.550565e-05
[2321,] 7.651695e-05 7.651695e-05 2.550565e-05
[2322,] 7.651695e-05 7.651695e-05 2.550565e-05
[2323,] 7.651695e-05 7.651695e-05 2.550565e-05
[2324,] 7.651695e-05 7.651695e-05 2.550565e-05
[2325,] 7.651695e-05 7.651695e-05 2.550565e-05
[2326,] 7.651695e-05 7.651695e-05 2.550565e-05
[2327,] 7.651695e-05 7.651695e-05 2.550565e-05
[2328,] 7.651695e-05 7.651695e-05 2.550565e-05
[2329,] 7.651695e-05 7.651695e-05 2.550565e-05
[2330,] 7.651695e-05 7.651695e-05 2.550565e-05
[2331,] 7.651695e-05 7.651695e-05 2.550565e-05
[2332,] 7.651695e-05 7.651695e-05 2.550565e-05
[2333,] 7.651695e-05 7.651695e-05 2.550565e-05
[2334,] 7.651695e-05 7.651695e-05 2.550565e-05
[2335,] 7.651695e-05 7.651695e-05 2.550565e-05
[2336,] 7.651695e-05 7.651695e-05 2.550565e-05
[2337,] 7.651695e-05 7.651695e-05 2.550565e-05
[2338,] 7.651695e-05 7.651695e-05 2.550565e-05
[2339,] 7.651695e-05 7.651695e-05 2.550565e-05
[2340,] 7.651695e-05 7.651695e-05 2.550565e-05
[2341,] 7.651695e-05 7.651695e-05 2.550565e-05
[2342,] 7.651695e-05 7.651695e-05 2.550565e-05
[2343,] 7.651695e-05 7.651695e-05 2.550565e-05
[2344,] 7.651695e-05 7.651695e-05 2.550565e-05
[2345,] 7.651695e-05 7.651695e-05 2.550565e-05
[2346,] 7.651695e-05 7.651695e-05 2.550565e-05
[2347,] 7.651695e-05 7.651695e-05 2.550565e-05
[2348,] 7.651695e-05 7.651695e-05 2.550565e-05
[2349,] 7.651695e-05 7.651695e-05 2.550565e-05
[2350,] 7.651695e-05 7.651695e-05 2.550565e-05
[2351,] 7.651695e-05 7.651695e-05 2.550565e-05
[2352,] 7.651695e-05 7.651695e-05 2.550565e-05
[2353,] 7.651695e-05 7.651695e-05 2.550565e-05
[2354,] 7.651695e-05 7.651695e-05 2.550565e-05
[2355,] 7.651695e-05 7.651695e-05 2.550565e-05
[2356,] 7.651695e-05 7.651695e-05 2.550565e-05
[2357,] 7.651695e-05 7.651695e-05 2.550565e-05
[2358,] 7.651695e-05 7.651695e-05 2.550565e-05
[2359,] 7.651695e-05 7.651695e-05 2.550565e-05
[2360,] 7.651695e-05 7.651695e-05 2.550565e-05
[2361,] 7.651695e-05 7.651695e-05 2.550565e-05
[2362,] 7.651695e-05 7.651695e-05 2.550565e-05
[2363,] 7.651695e-05 7.651695e-05 2.550565e-05
[2364,] 7.651695e-05 7.651695e-05 2.550565e-05
[2365,] 7.651695e-05 7.651695e-05 2.550565e-05
[2366,] 7.651695e-05 7.651695e-05 2.550565e-05
[2367,] 7.651695e-05 7.651695e-05 2.550565e-05
[2368,] 7.651695e-05 7.651695e-05 2.550565e-05
[2369,] 7.651695e-05 7.651695e-05 2.550565e-05
[2370,] 7.651695e-05 7.651695e-05 2.550565e-05
[2371,] 7.651695e-05 7.651695e-05 2.550565e-05
[2372,] 7.651695e-05 7.651695e-05 2.550565e-05
[2373,] 7.651695e-05 7.651695e-05 2.550565e-05
[2374,] 7.651695e-05 7.651695e-05 2.550565e-05
[2375,] 7.651695e-05 7.651695e-05 2.550565e-05
[2376,] 7.651695e-05 7.651695e-05 2.550565e-05
[2377,] 7.651695e-05 7.651695e-05 2.550565e-05
[2378,] 7.651695e-05 7.651695e-05 2.550565e-05
[2379,] 7.651695e-05 7.651695e-05 2.550565e-05
[2380,] 7.651695e-05 7.651695e-05 2.550565e-05
[2381,] 7.651695e-05 7.651695e-05 2.550565e-05
[2382,] 7.651695e-05 7.651695e-05 2.550565e-05
[2383,] 7.651695e-05 7.651695e-05 2.550565e-05
[2384,] 7.651695e-05 7.651695e-05 2.550565e-05
[2385,] 7.651695e-05 7.651695e-05 2.550565e-05
[2386,] 7.651695e-05 7.651695e-05 2.550565e-05
[2387,] 7.651695e-05 7.651695e-05 2.550565e-05
[2388,] 7.651695e-05 7.651695e-05 2.550565e-05
[2389,] 7.651695e-05 7.651695e-05 2.550565e-05
[2390,] 7.651695e-05 7.651695e-05 2.550565e-05
[2391,] 7.651695e-05 7.651695e-05 2.550565e-05
[2392,] 7.651695e-05 7.651695e-05 2.550565e-05
[2393,] 7.651695e-05 7.651695e-05 2.550565e-05
[2394,] 7.651695e-05 7.651695e-05 2.550565e-05
[2395,] 7.651695e-05 7.651695e-05 2.550565e-05
[2396,] 7.651695e-05 7.651695e-05 2.550565e-05
[2397,] 7.651695e-05 7.651695e-05 2.550565e-05
[2398,] 7.651695e-05 7.651695e-05 2.550565e-05
[2399,] 7.651695e-05 7.651695e-05 2.550565e-05
[2400,] 7.651695e-05 7.651695e-05 2.550565e-05
[2401,] 7.651695e-05 7.651695e-05 2.550565e-05
[2402,] 7.651695e-05 7.651695e-05 2.550565e-05
[2403,] 7.651695e-05 7.651695e-05 2.550565e-05
[2404,] 7.651695e-05 7.651695e-05 2.550565e-05
[2405,] 7.651695e-05 7.651695e-05 2.550565e-05
[2406,] 7.651695e-05 7.651695e-05 2.550565e-05
[2407,] 7.651695e-05 7.651695e-05 2.550565e-05
[2408,] 7.651695e-05 7.651695e-05 2.550565e-05
[2409,] 7.651695e-05 7.651695e-05 2.550565e-05
[2410,] 7.651695e-05 7.651695e-05 2.550565e-05
[2411,] 7.651695e-05 7.651695e-05 2.550565e-05
[2412,] 7.651695e-05 7.651695e-05 2.550565e-05
[2413,] 7.651695e-05 7.651695e-05 2.550565e-05
[2414,] 7.651695e-05 7.651695e-05 2.550565e-05
[2415,] 7.651695e-05 7.651695e-05 2.550565e-05
[2416,] 7.651695e-05 7.651695e-05 2.550565e-05
[2417,] 7.651695e-05 7.651695e-05 2.550565e-05
[2418,] 7.651695e-05 7.651695e-05 2.550565e-05
[2419,] 7.651695e-05 7.651695e-05 2.550565e-05
[2420,] 7.651695e-05 7.651695e-05 2.550565e-05
[2421,] 7.651695e-05 7.651695e-05 2.550565e-05
[2422,] 7.651695e-05 7.651695e-05 2.550565e-05
[2423,] 7.651695e-05 7.651695e-05 2.550565e-05
[2424,] 7.651695e-05 7.651695e-05 2.550565e-05
[2425,] 7.651695e-05 7.651695e-05 2.550565e-05
[2426,] 7.651695e-05 7.651695e-05 2.550565e-05
[2427,] 7.651695e-05 7.651695e-05 2.550565e-05
[2428,] 7.651695e-05 7.651695e-05 2.550565e-05
[2429,] 7.651695e-05 7.651695e-05 2.550565e-05
[2430,] 7.651695e-05 7.651695e-05 2.550565e-05
[2431,] 7.651695e-05 7.651695e-05 2.550565e-05
[2432,] 7.651695e-05 7.651695e-05 2.550565e-05
[2433,] 7.651695e-05 7.651695e-05 2.550565e-05
[2434,] 7.651695e-05 7.651695e-05 2.550565e-05
[2435,] 7.651695e-05 7.651695e-05 2.550565e-05
[2436,] 7.651695e-05 7.651695e-05 2.550565e-05
[2437,] 7.651695e-05 7.651695e-05 2.550565e-05
[2438,] 7.651695e-05 7.651695e-05 2.550565e-05
[2439,] 7.651695e-05 7.651695e-05 2.550565e-05
[2440,] 7.651695e-05 7.651695e-05 2.550565e-05
[2441,] 7.651695e-05 7.651695e-05 2.550565e-05
[2442,] 7.651695e-05 7.651695e-05 2.550565e-05
[2443,] 7.651695e-05 7.651695e-05 2.550565e-05
[2444,] 7.651695e-05 7.651695e-05 2.550565e-05
[2445,] 7.651695e-05 7.651695e-05 2.550565e-05
[2446,] 7.651695e-05 7.651695e-05 2.550565e-05
[2447,] 7.651695e-05 7.651695e-05 2.550565e-05
[2448,] 7.651695e-05 7.651695e-05 2.550565e-05
[2449,] 7.651695e-05 7.651695e-05 2.550565e-05
[2450,] 7.651695e-05 7.651695e-05 2.550565e-05
[2451,] 7.651695e-05 7.651695e-05 2.550565e-05
[2452,] 7.651695e-05 7.651695e-05 2.550565e-05
[2453,] 7.651695e-05 7.651695e-05 2.550565e-05
[2454,] 7.651695e-05 7.651695e-05 2.550565e-05
[2455,] 7.651695e-05 7.651695e-05 2.550565e-05
[2456,] 7.651695e-05 7.651695e-05 2.550565e-05
[2457,] 7.651695e-05 7.651695e-05 2.550565e-05
[2458,] 7.651695e-05 7.651695e-05 2.550565e-05
[2459,] 7.651695e-05 7.651695e-05 2.550565e-05
[2460,] 7.651695e-05 7.651695e-05 2.550565e-05
[2461,] 7.651695e-05 7.651695e-05 2.550565e-05
[2462,] 7.651695e-05 7.651695e-05 2.550565e-05
[2463,] 7.651695e-05 7.651695e-05 2.550565e-05
[2464,] 7.651695e-05 7.651695e-05 2.550565e-05
[2465,] 7.651695e-05 7.651695e-05 2.550565e-05
[2466,] 7.651695e-05 7.651695e-05 2.550565e-05
[2467,] 7.651695e-05 7.651695e-05 2.550565e-05
[2468,] 7.651695e-05 7.651695e-05 2.550565e-05
[2469,] 7.651695e-05 7.651695e-05 2.550565e-05
[2470,] 7.651695e-05 7.651695e-05 2.550565e-05
[2471,] 7.651695e-05 7.651695e-05 2.550565e-05
[2472,] 7.651695e-05 7.651695e-05 2.550565e-05
[2473,] 7.651695e-05 7.651695e-05 2.550565e-05
[2474,] 7.651695e-05 7.651695e-05 2.550565e-05
[2475,] 7.651695e-05 7.651695e-05 2.550565e-05
[2476,] 7.651695e-05 7.651695e-05 2.550565e-05
[2477,] 7.651695e-05 7.651695e-05 2.550565e-05
[2478,] 7.651695e-05 7.651695e-05 2.550565e-05
[2479,] 7.651695e-05 7.651695e-05 2.550565e-05
[2480,] 7.651695e-05 7.651695e-05 2.550565e-05
[2481,] 7.651695e-05 7.651695e-05 2.550565e-05
[2482,] 7.651695e-05 7.651695e-05 2.550565e-05
[2483,] 7.651695e-05 7.651695e-05 2.550565e-05
[2484,] 7.651695e-05 7.651695e-05 2.550565e-05
[2485,] 7.651695e-05 7.651695e-05 2.550565e-05
[2486,] 7.651695e-05 7.651695e-05 2.550565e-05
[2487,] 7.651695e-05 7.651695e-05 2.550565e-05
[2488,] 7.651695e-05 7.651695e-05 2.550565e-05
[2489,] 7.651695e-05 7.651695e-05 2.550565e-05
[2490,] 7.651695e-05 7.651695e-05 2.550565e-05
[2491,] 7.651695e-05 7.651695e-05 2.550565e-05
[2492,] 7.651695e-05 7.651695e-05 2.550565e-05
[2493,] 7.651695e-05 7.651695e-05 2.550565e-05
[2494,] 7.651695e-05 7.651695e-05 2.550565e-05
[2495,] 7.651695e-05 7.651695e-05 2.550565e-05
[2496,] 7.651695e-05 7.651695e-05 2.550565e-05
[2497,] 7.651695e-05 7.651695e-05 2.550565e-05
[2498,] 7.651695e-05 7.651695e-05 2.550565e-05
[2499,] 7.651695e-05 7.651695e-05 2.550565e-05
[2500,] 7.651695e-05 7.651695e-05 2.550565e-05
[2501,] 7.651695e-05 7.651695e-05 2.550565e-05
[2502,] 7.651695e-05 7.651695e-05 2.550565e-05
[2503,] 7.651695e-05 7.651695e-05 2.550565e-05
[2504,] 7.651695e-05 7.651695e-05 2.550565e-05
[2505,] 7.651695e-05 7.651695e-05 2.550565e-05
[2506,] 7.651695e-05 7.651695e-05 2.550565e-05
[2507,] 7.651695e-05 7.651695e-05 2.550565e-05
[2508,] 7.651695e-05 7.651695e-05 2.550565e-05
[2509,] 7.651695e-05 7.651695e-05 2.550565e-05
[2510,] 7.651695e-05 7.651695e-05 2.550565e-05
[2511,] 7.651695e-05 7.651695e-05 2.550565e-05
[2512,] 7.651695e-05 7.651695e-05 2.550565e-05
[2513,] 7.651695e-05 7.651695e-05 2.550565e-05
[2514,] 7.651695e-05 7.651695e-05 2.550565e-05
[2515,] 7.651695e-05 7.651695e-05 2.550565e-05
[2516,] 7.651695e-05 7.651695e-05 2.550565e-05
[2517,] 7.651695e-05 7.651695e-05 2.550565e-05
[2518,] 7.651695e-05 7.651695e-05 2.550565e-05
[2519,] 7.651695e-05 7.651695e-05 2.550565e-05
[2520,] 7.651695e-05 7.651695e-05 2.550565e-05
[2521,] 7.651695e-05 7.651695e-05 2.550565e-05
[2522,] 7.651695e-05 7.651695e-05 2.550565e-05
[2523,] 7.651695e-05 7.651695e-05 2.550565e-05
[2524,] 7.651695e-05 7.651695e-05 2.550565e-05
[2525,] 7.651695e-05 7.651695e-05 2.550565e-05
[2526,] 7.651695e-05 7.651695e-05 2.550565e-05
[2527,] 7.651695e-05 7.651695e-05 2.550565e-05
[2528,] 7.651695e-05 7.651695e-05 2.550565e-05
[2529,] 7.651695e-05 7.651695e-05 2.550565e-05
[2530,] 7.651695e-05 7.651695e-05 2.550565e-05
[2531,] 7.651695e-05 7.651695e-05 2.550565e-05
[2532,] 7.651695e-05 7.651695e-05 2.550565e-05
[2533,] 7.651695e-05 7.651695e-05 2.550565e-05
[2534,] 7.651695e-05 7.651695e-05 2.550565e-05
[2535,] 7.651695e-05 7.651695e-05 2.550565e-05
[2536,] 7.651695e-05 7.651695e-05 2.550565e-05
[2537,] 7.651695e-05 7.651695e-05 2.550565e-05
[2538,] 7.651695e-05 7.651695e-05 2.550565e-05
[2539,] 7.651695e-05 7.651695e-05 2.550565e-05
[2540,] 7.651695e-05 7.651695e-05 2.550565e-05
[2541,] 7.651695e-05 7.651695e-05 2.550565e-05
[2542,] 7.651695e-05 7.651695e-05 2.550565e-05
[2543,] 7.651695e-05 7.651695e-05 2.550565e-05
[2544,] 7.651695e-05 7.651695e-05 2.550565e-05
[2545,] 7.651695e-05 7.651695e-05 2.550565e-05
[2546,] 7.651695e-05 7.651695e-05 2.550565e-05
[2547,] 7.651695e-05 7.651695e-05 2.550565e-05
[2548,] 7.651695e-05 7.651695e-05 2.550565e-05
[2549,] 7.651695e-05 7.651695e-05 2.550565e-05
[2550,] 7.651695e-05 7.651695e-05 2.550565e-05
[2551,] 7.651695e-05 7.651695e-05 2.550565e-05
[2552,] 7.651695e-05 7.651695e-05 2.550565e-05
[2553,] 7.651695e-05 7.651695e-05 2.550565e-05
[2554,] 7.651695e-05 7.651695e-05 2.550565e-05
[2555,] 7.651695e-05 7.651695e-05 2.550565e-05
[2556,] 7.651695e-05 7.651695e-05 2.550565e-05
[2557,] 7.651695e-05 7.651695e-05 2.550565e-05
[2558,] 7.651695e-05 7.651695e-05 2.550565e-05
[2559,] 7.651695e-05 7.651695e-05 2.550565e-05
[2560,] 7.651695e-05 7.651695e-05 2.550565e-05
[2561,] 7.651695e-05 7.651695e-05 2.550565e-05
[2562,] 7.651695e-05 7.651695e-05 2.550565e-05
[2563,] 7.651695e-05 7.651695e-05 2.550565e-05
[2564,] 7.651695e-05 7.651695e-05 2.550565e-05
[2565,] 7.651695e-05 7.651695e-05 2.550565e-05
[2566,] 7.651695e-05 7.651695e-05 2.550565e-05
[2567,] 7.651695e-05 7.651695e-05 2.550565e-05
[2568,] 7.651695e-05 7.651695e-05 2.550565e-05
[2569,] 7.651695e-05 7.651695e-05 2.550565e-05
[2570,] 7.651695e-05 7.651695e-05 2.550565e-05
[2571,] 7.651695e-05 7.651695e-05 2.550565e-05
[2572,] 7.651695e-05 7.651695e-05 2.550565e-05
[2573,] 7.651695e-05 7.651695e-05 2.550565e-05
[2574,] 7.651695e-05 7.651695e-05 2.550565e-05
[2575,] 7.651695e-05 7.651695e-05 2.550565e-05
[2576,] 7.651695e-05 7.651695e-05 2.550565e-05
[2577,] 7.651695e-05 7.651695e-05 2.550565e-05
[2578,] 7.651695e-05 7.651695e-05 2.550565e-05
[2579,] 7.651695e-05 7.651695e-05 2.550565e-05
[2580,] 7.651695e-05 7.651695e-05 2.550565e-05
[2581,] 7.651695e-05 7.651695e-05 2.550565e-05
[2582,] 7.651695e-05 7.651695e-05 2.550565e-05
[2583,] 7.651695e-05 7.651695e-05 2.550565e-05
[2584,] 7.651695e-05 7.651695e-05 2.550565e-05
[2585,] 7.651695e-05 7.651695e-05 2.550565e-05
[2586,] 7.651695e-05 7.651695e-05 2.550565e-05
[2587,] 7.651695e-05 7.651695e-05 2.550565e-05
[2588,] 7.651695e-05 7.651695e-05 2.550565e-05
[2589,] 7.651695e-05 7.651695e-05 2.550565e-05
[2590,] 7.651695e-05 7.651695e-05 2.550565e-05
[2591,] 7.651695e-05 7.651695e-05 2.550565e-05
[2592,] 7.651695e-05 7.651695e-05 2.550565e-05
[2593,] 7.651695e-05 7.651695e-05 2.550565e-05
[2594,] 7.651695e-05 7.651695e-05 2.550565e-05
[2595,] 7.651695e-05 7.651695e-05 2.550565e-05
[2596,] 7.651695e-05 7.651695e-05 2.550565e-05
[2597,] 7.651695e-05 7.651695e-05 2.550565e-05
[2598,] 7.651695e-05 7.651695e-05 2.550565e-05
[2599,] 7.651695e-05 7.651695e-05 2.550565e-05
[2600,] 7.651695e-05 7.651695e-05 2.550565e-05
[2601,] 7.651695e-05 7.651695e-05 2.550565e-05
[2602,] 7.651695e-05 7.651695e-05 2.550565e-05
[2603,] 7.651695e-05 7.651695e-05 2.550565e-05
[2604,] 7.651695e-05 7.651695e-05 2.550565e-05
[2605,] 7.651695e-05 7.651695e-05 2.550565e-05
[2606,] 7.651695e-05 7.651695e-05 2.550565e-05
[2607,] 7.651695e-05 7.651695e-05 2.550565e-05
[2608,] 7.651695e-05 7.651695e-05 2.550565e-05
[2609,] 7.651695e-05 7.651695e-05 2.550565e-05
[2610,] 7.651695e-05 7.651695e-05 2.550565e-05
[2611,] 7.651695e-05 7.651695e-05 2.550565e-05
[2612,] 7.651695e-05 7.651695e-05 2.550565e-05
[2613,] 7.651695e-05 7.651695e-05 2.550565e-05
[2614,] 7.651695e-05 7.651695e-05 2.550565e-05
[2615,] 7.651695e-05 7.651695e-05 2.550565e-05
[2616,] 7.651695e-05 7.651695e-05 2.550565e-05
[2617,] 7.651695e-05 7.651695e-05 2.550565e-05
[2618,] 7.651695e-05 7.651695e-05 2.550565e-05
[2619,] 7.651695e-05 7.651695e-05 2.550565e-05
[2620,] 7.651695e-05 7.651695e-05 2.550565e-05
[2621,] 7.651695e-05 7.651695e-05 2.550565e-05
[2622,] 7.651695e-05 7.651695e-05 2.550565e-05
[2623,] 7.651695e-05 7.651695e-05 2.550565e-05
[2624,] 7.651695e-05 7.651695e-05 2.550565e-05
[2625,] 7.651695e-05 7.651695e-05 2.550565e-05
[2626,] 7.651695e-05 7.651695e-05 2.550565e-05
[2627,] 7.651695e-05 7.651695e-05 2.550565e-05
[2628,] 7.651695e-05 7.651695e-05 2.550565e-05
[2629,] 7.651695e-05 7.651695e-05 2.550565e-05
[2630,] 7.651695e-05 7.651695e-05 2.550565e-05
[2631,] 7.651695e-05 7.651695e-05 2.550565e-05
[2632,] 7.651695e-05 7.651695e-05 2.550565e-05
[2633,] 7.651695e-05 7.651695e-05 2.550565e-05
[2634,] 7.651695e-05 7.651695e-05 2.550565e-05
[2635,] 7.651695e-05 7.651695e-05 2.550565e-05
[2636,] 7.651695e-05 7.651695e-05 2.550565e-05
[2637,] 7.651695e-05 7.651695e-05 2.550565e-05
[2638,] 7.651695e-05 7.651695e-05 2.550565e-05
[2639,] 7.651695e-05 7.651695e-05 2.550565e-05
[2640,] 7.651695e-05 7.651695e-05 2.550565e-05
[2641,] 7.651695e-05 7.651695e-05 2.550565e-05
[2642,] 7.651695e-05 7.651695e-05 2.550565e-05
[2643,] 7.651695e-05 7.651695e-05 2.550565e-05
[2644,] 7.651695e-05 7.651695e-05 2.550565e-05
[2645,] 7.651695e-05 7.651695e-05 2.550565e-05
[2646,] 7.651695e-05 7.651695e-05 2.550565e-05
[2647,] 7.651695e-05 7.651695e-05 2.550565e-05
[2648,] 7.651695e-05 7.651695e-05 2.550565e-05
[2649,] 7.651695e-05 7.651695e-05 2.550565e-05
[2650,] 7.651695e-05 7.651695e-05 2.550565e-05
[2651,] 7.651695e-05 7.651695e-05 2.550565e-05
[2652,] 7.651695e-05 7.651695e-05 2.550565e-05
[2653,] 7.651695e-05 7.651695e-05 2.550565e-05
[2654,] 7.651695e-05 7.651695e-05 2.550565e-05
[2655,] 7.651695e-05 7.651695e-05 2.550565e-05
[2656,] 7.651695e-05 7.651695e-05 2.550565e-05
[2657,] 7.651695e-05 7.651695e-05 2.550565e-05
[2658,] 7.651695e-05 7.651695e-05 2.550565e-05
[2659,] 7.651695e-05 7.651695e-05 2.550565e-05
[2660,] 7.651695e-05 7.651695e-05 2.550565e-05
[2661,] 7.651695e-05 7.651695e-05 2.550565e-05
[2662,] 7.651695e-05 7.651695e-05 2.550565e-05
[2663,] 7.651695e-05 7.651695e-05 2.550565e-05
[2664,] 7.651695e-05 7.651695e-05 2.550565e-05
[2665,] 7.651695e-05 7.651695e-05 2.550565e-05
[2666,] 7.651695e-05 7.651695e-05 2.550565e-05
[2667,] 7.651695e-05 7.651695e-05 2.550565e-05
[2668,] 7.651695e-05 7.651695e-05 2.550565e-05
[2669,] 7.651695e-05 7.651695e-05 2.550565e-05
[2670,] 7.651695e-05 7.651695e-05 2.550565e-05
[2671,] 7.651695e-05 7.651695e-05 2.550565e-05
[2672,] 7.651695e-05 7.651695e-05 2.550565e-05
[2673,] 7.651695e-05 7.651695e-05 2.550565e-05
[2674,] 7.651695e-05 7.651695e-05 2.550565e-05
[2675,] 7.651695e-05 7.651695e-05 2.550565e-05
[2676,] 7.651695e-05 7.651695e-05 2.550565e-05
[2677,] 7.651695e-05 7.651695e-05 2.550565e-05
[2678,] 7.651695e-05 7.651695e-05 2.550565e-05
[2679,] 7.651695e-05 7.651695e-05 2.550565e-05
[2680,] 7.651695e-05 7.651695e-05 2.550565e-05
[2681,] 7.651695e-05 7.651695e-05 2.550565e-05
[2682,] 7.651695e-05 7.651695e-05 2.550565e-05
[2683,] 7.651695e-05 7.651695e-05 2.550565e-05
[2684,] 7.651695e-05 7.651695e-05 2.550565e-05
[2685,] 7.651695e-05 7.651695e-05 2.550565e-05
[2686,] 7.651695e-05 7.651695e-05 2.550565e-05
[2687,] 7.651695e-05 7.651695e-05 2.550565e-05
[2688,] 7.651695e-05 7.651695e-05 2.550565e-05
[2689,] 7.651695e-05 7.651695e-05 2.550565e-05
[2690,] 7.651695e-05 7.651695e-05 2.550565e-05
[2691,] 7.651695e-05 7.651695e-05 2.550565e-05
[2692,] 7.651695e-05 7.651695e-05 2.550565e-05
[2693,] 7.651695e-05 7.651695e-05 2.550565e-05
[2694,] 7.651695e-05 7.651695e-05 2.550565e-05
[2695,] 7.651695e-05 7.651695e-05 2.550565e-05
[2696,] 7.651695e-05 7.651695e-05 2.550565e-05
[2697,] 7.651695e-05 7.651695e-05 2.550565e-05
[2698,] 7.651695e-05 7.651695e-05 2.550565e-05
[2699,] 7.651695e-05 7.651695e-05 2.550565e-05
[2700,] 7.651695e-05 7.651695e-05 2.550565e-05
[2701,] 7.651695e-05 7.651695e-05 2.550565e-05
[2702,] 7.651695e-05 7.651695e-05 2.550565e-05
[2703,] 7.651695e-05 7.651695e-05 2.550565e-05
[2704,] 7.651695e-05 7.651695e-05 2.550565e-05
[2705,] 7.651695e-05 7.651695e-05 2.550565e-05
[2706,] 7.651695e-05 7.651695e-05 2.550565e-05
[2707,] 7.651695e-05 7.651695e-05 2.550565e-05
[2708,] 7.651695e-05 7.651695e-05 2.550565e-05
[2709,] 7.651695e-05 7.651695e-05 2.550565e-05
[2710,] 7.651695e-05 7.651695e-05 2.550565e-05
[2711,] 7.651695e-05 7.651695e-05 2.550565e-05
[2712,] 7.651695e-05 7.651695e-05 2.550565e-05
[2713,] 7.651695e-05 7.651695e-05 2.550565e-05
[2714,] 7.651695e-05 7.651695e-05 2.550565e-05
[2715,] 7.651695e-05 7.651695e-05 2.550565e-05
[2716,] 7.651695e-05 7.651695e-05 2.550565e-05
[2717,] 7.651695e-05 7.651695e-05 2.550565e-05
[2718,] 7.651695e-05 7.651695e-05 2.550565e-05
[2719,] 7.651695e-05 7.651695e-05 2.550565e-05
[2720,] 7.651695e-05 7.651695e-05 2.550565e-05
[2721,] 7.651695e-05 7.651695e-05 2.550565e-05
[2722,] 7.651695e-05 7.651695e-05 2.550565e-05
[2723,] 7.651695e-05 7.651695e-05 2.550565e-05
[2724,] 7.651695e-05 7.651695e-05 2.550565e-05
[2725,] 7.651695e-05 7.651695e-05 2.550565e-05
[2726,] 7.651695e-05 7.651695e-05 2.550565e-05
[2727,] 7.651695e-05 7.651695e-05 2.550565e-05
[2728,] 7.651695e-05 7.651695e-05 2.550565e-05
[2729,] 7.651695e-05 7.651695e-05 2.550565e-05
[2730,] 7.651695e-05 7.651695e-05 2.550565e-05
[2731,] 7.651695e-05 7.651695e-05 2.550565e-05
[2732,] 7.651695e-05 7.651695e-05 2.550565e-05
[2733,] 7.651695e-05 7.651695e-05 2.550565e-05
[2734,] 7.651695e-05 7.651695e-05 2.550565e-05
[2735,] 7.651695e-05 7.651695e-05 2.550565e-05
[2736,] 7.651695e-05 7.651695e-05 2.550565e-05
[2737,] 7.651695e-05 7.651695e-05 2.550565e-05
[2738,] 7.651695e-05 7.651695e-05 2.550565e-05
[2739,] 7.651695e-05 7.651695e-05 2.550565e-05
[2740,] 7.651695e-05 7.651695e-05 2.550565e-05
[2741,] 7.651695e-05 7.651695e-05 2.550565e-05
[2742,] 7.651695e-05 7.651695e-05 2.550565e-05
[2743,] 7.651695e-05 7.651695e-05 2.550565e-05
[2744,] 7.651695e-05 7.651695e-05 2.550565e-05
[2745,] 7.651695e-05 7.651695e-05 2.550565e-05
[2746,] 7.651695e-05 7.651695e-05 2.550565e-05
[2747,] 7.651695e-05 7.651695e-05 2.550565e-05
[2748,] 7.651695e-05 7.651695e-05 2.550565e-05
[2749,] 7.651695e-05 7.651695e-05 2.550565e-05
[2750,] 7.651695e-05 7.651695e-05 2.550565e-05
[2751,] 7.651695e-05 7.651695e-05 2.550565e-05
[2752,] 7.651695e-05 7.651695e-05 2.550565e-05
[2753,] 7.651695e-05 7.651695e-05 2.550565e-05
[2754,] 7.651695e-05 7.651695e-05 2.550565e-05
[2755,] 7.651695e-05 7.651695e-05 2.550565e-05
[2756,] 7.651695e-05 7.651695e-05 2.550565e-05
[2757,] 7.651695e-05 7.651695e-05 2.550565e-05
[2758,] 7.651695e-05 7.651695e-05 2.550565e-05
[2759,] 7.651695e-05 7.651695e-05 2.550565e-05
[2760,] 7.651695e-05 7.651695e-05 2.550565e-05
[2761,] 7.651695e-05 7.651695e-05 2.550565e-05
[2762,] 7.651695e-05 7.651695e-05 2.550565e-05
[2763,] 7.651695e-05 7.651695e-05 2.550565e-05
[2764,] 7.651695e-05 7.651695e-05 2.550565e-05
[2765,] 7.651695e-05 7.651695e-05 2.550565e-05
[2766,] 7.651695e-05 7.651695e-05 2.550565e-05
[2767,] 7.651695e-05 7.651695e-05 2.550565e-05
[2768,] 7.651695e-05 7.651695e-05 2.550565e-05
[2769,] 7.651695e-05 7.651695e-05 2.550565e-05
[2770,] 7.651695e-05 7.651695e-05 2.550565e-05
[2771,] 7.651695e-05 7.651695e-05 2.550565e-05
[2772,] 7.651695e-05 7.651695e-05 2.550565e-05
[2773,] 7.651695e-05 7.651695e-05 2.550565e-05
[2774,] 7.651695e-05 7.651695e-05 2.550565e-05
[2775,] 7.651695e-05 7.651695e-05 2.550565e-05
[2776,] 7.651695e-05 7.651695e-05 2.550565e-05
[2777,] 7.651695e-05 7.651695e-05 2.550565e-05
[2778,] 7.651695e-05 7.651695e-05 2.550565e-05
[2779,] 7.651695e-05 7.651695e-05 2.550565e-05
[2780,] 7.651695e-05 7.651695e-05 2.550565e-05
[2781,] 7.651695e-05 7.651695e-05 2.550565e-05
[2782,] 7.651695e-05 7.651695e-05 2.550565e-05
[2783,] 7.651695e-05 7.651695e-05 2.550565e-05
[2784,] 7.651695e-05 7.651695e-05 2.550565e-05
[2785,] 7.651695e-05 7.651695e-05 2.550565e-05
[2786,] 7.651695e-05 7.651695e-05 2.550565e-05
[2787,] 7.651695e-05 7.651695e-05 2.550565e-05
[2788,] 7.651695e-05 7.651695e-05 2.550565e-05
[2789,] 7.651695e-05 7.651695e-05 2.550565e-05
[2790,] 7.651695e-05 7.651695e-05 2.550565e-05
[2791,] 7.651695e-05 7.651695e-05 2.550565e-05
[2792,] 7.651695e-05 7.651695e-05 2.550565e-05
[2793,] 7.651695e-05 7.651695e-05 2.550565e-05
[2794,] 7.651695e-05 7.651695e-05 2.550565e-05
[2795,] 7.651695e-05 7.651695e-05 2.550565e-05
[2796,] 7.651695e-05 7.651695e-05 2.550565e-05
[2797,] 7.651695e-05 7.651695e-05 2.550565e-05
[2798,] 7.651695e-05 7.651695e-05 2.550565e-05
[2799,] 7.651695e-05 7.651695e-05 2.550565e-05
[2800,] 7.651695e-05 7.651695e-05 2.550565e-05
[2801,] 7.651695e-05 7.651695e-05 2.550565e-05
[2802,] 7.651695e-05 7.651695e-05 2.550565e-05
[2803,] 7.651695e-05 7.651695e-05 2.550565e-05
[2804,] 7.651695e-05 7.651695e-05 2.550565e-05
[2805,] 7.651695e-05 7.651695e-05 2.550565e-05
[2806,] 7.651695e-05 7.651695e-05 2.550565e-05
[2807,] 7.651695e-05 7.651695e-05 2.550565e-05
[2808,] 7.651695e-05 7.651695e-05 2.550565e-05
[2809,] 7.651695e-05 7.651695e-05 2.550565e-05
[2810,] 7.651695e-05 7.651695e-05 2.550565e-05
[2811,] 7.651695e-05 7.651695e-05 2.550565e-05
[2812,] 7.651695e-05 7.651695e-05 2.550565e-05
[2813,] 7.651695e-05 7.651695e-05 2.550565e-05
[2814,] 7.651695e-05 7.651695e-05 2.550565e-05
[2815,] 7.651695e-05 7.651695e-05 2.550565e-05
[2816,] 7.651695e-05 7.651695e-05 2.550565e-05
[2817,] 7.651695e-05 7.651695e-05 2.550565e-05
[2818,] 7.651695e-05 7.651695e-05 2.550565e-05
[2819,] 7.651695e-05 7.651695e-05 2.550565e-05
[2820,] 7.651695e-05 7.651695e-05 2.550565e-05
[2821,] 7.651695e-05 7.651695e-05 2.550565e-05
[2822,] 7.651695e-05 7.651695e-05 2.550565e-05
[2823,] 7.651695e-05 7.651695e-05 2.550565e-05
[2824,] 7.651695e-05 7.651695e-05 2.550565e-05
[2825,] 7.651695e-05 7.651695e-05 2.550565e-05
[2826,] 7.651695e-05 7.651695e-05 2.550565e-05
[2827,] 7.651695e-05 7.651695e-05 2.550565e-05
[2828,] 7.651695e-05 7.651695e-05 2.550565e-05
[2829,] 7.651695e-05 7.651695e-05 2.550565e-05
[2830,] 7.651695e-05 7.651695e-05 2.550565e-05
[2831,] 7.651695e-05 7.651695e-05 2.550565e-05
[2832,] 7.651695e-05 7.651695e-05 2.550565e-05
[2833,] 7.651695e-05 7.651695e-05 2.550565e-05
[2834,] 7.651695e-05 7.651695e-05 2.550565e-05
[2835,] 7.651695e-05 7.651695e-05 2.550565e-05
[2836,] 7.651695e-05 7.651695e-05 2.550565e-05
[2837,] 7.651695e-05 7.651695e-05 2.550565e-05
[2838,] 7.651695e-05 7.651695e-05 2.550565e-05
[2839,] 7.651695e-05 7.651695e-05 2.550565e-05
[2840,] 7.651695e-05 7.651695e-05 2.550565e-05
[2841,] 7.651695e-05 7.651695e-05 2.550565e-05
[2842,] 7.651695e-05 7.651695e-05 2.550565e-05
[2843,] 7.651695e-05 7.651695e-05 2.550565e-05
[2844,] 7.651695e-05 7.651695e-05 2.550565e-05
[2845,] 7.651695e-05 7.651695e-05 2.550565e-05
[2846,] 7.651695e-05 7.651695e-05 2.550565e-05
[2847,] 7.651695e-05 7.651695e-05 2.550565e-05
[2848,] 7.651695e-05 7.651695e-05 2.550565e-05
[2849,] 7.651695e-05 7.651695e-05 2.550565e-05
[2850,] 7.651695e-05 7.651695e-05 2.550565e-05
[2851,] 7.651695e-05 7.651695e-05 2.550565e-05
[2852,] 7.651695e-05 7.651695e-05 2.550565e-05
[2853,] 7.651695e-05 7.651695e-05 2.550565e-05
[2854,] 7.651695e-05 7.651695e-05 2.550565e-05
[2855,] 7.651695e-05 7.651695e-05 2.550565e-05
[2856,] 7.651696e-05 7.651695e-05 2.550565e-05
[2857,] 7.651695e-05 7.651695e-05 2.550565e-05
[2858,] 7.651695e-05 7.651695e-05 2.550565e-05
[2859,] 7.651695e-05 7.651695e-05 2.550565e-05
[2860,] 7.651695e-05 7.651695e-05 2.550565e-05
[2861,] 7.651695e-05 7.651695e-05 2.550565e-05
[2862,] 7.651695e-05 7.651695e-05 2.550565e-05
[2863,] 7.651695e-05 7.651695e-05 2.550565e-05
[2864,] 7.651695e-05 7.651695e-05 2.550565e-05
[2865,] 7.651695e-05 7.651695e-05 2.550565e-05
[2866,] 7.651695e-05 7.651695e-05 2.550565e-05
[2867,] 7.651695e-05 7.651695e-05 2.550565e-05
[2868,] 7.651695e-05 7.651695e-05 2.550565e-05
[2869,] 7.651695e-05 7.651695e-05 2.550565e-05
[2870,] 7.651695e-05 7.651695e-05 2.550565e-05
[2871,] 7.651695e-05 7.651695e-05 2.550565e-05
[2872,] 7.651695e-05 7.651695e-05 2.550565e-05
[2873,] 7.651695e-05 7.651695e-05 2.550565e-05
[2874,] 7.651695e-05 7.651695e-05 2.550565e-05
[2875,] 7.651695e-05 7.651695e-05 2.550565e-05
[2876,] 7.651695e-05 7.651695e-05 2.550565e-05
[2877,] 7.651695e-05 7.651695e-05 2.550565e-05
[2878,] 7.651695e-05 7.651695e-05 2.550565e-05
[2879,] 7.651695e-05 7.651695e-05 2.550565e-05
[2880,] 7.651695e-05 7.651695e-05 2.550565e-05
[2881,] 7.651695e-05 7.651695e-05 2.550565e-05
[2882,] 7.651695e-05 7.651695e-05 2.550565e-05
[2883,] 7.651695e-05 7.651695e-05 2.550565e-05
[2884,] 7.651695e-05 7.651695e-05 2.550565e-05
[2885,] 7.651696e-05 7.651695e-05 2.550565e-05
[2886,] 7.651695e-05 7.651695e-05 2.550565e-05
[2887,] 7.651695e-05 7.651695e-05 2.550565e-05
[2888,] 7.651695e-05 7.651695e-05 2.550565e-05
[2889,] 7.651695e-05 7.651695e-05 2.550565e-05
[2890,] 7.651695e-05 7.651695e-05 2.550565e-05
[2891,] 7.651695e-05 7.651695e-05 2.550565e-05
[2892,] 7.651695e-05 7.651695e-05 2.550565e-05
[2893,] 7.651695e-05 7.651695e-05 2.550565e-05
[2894,] 7.651695e-05 7.651695e-05 2.550565e-05
[2895,] 7.651695e-05 7.651695e-05 2.550565e-05
[2896,] 7.651695e-05 7.651695e-05 2.550565e-05
[2897,] 7.651695e-05 7.651695e-05 2.550565e-05
[2898,] 7.651695e-05 7.651695e-05 2.550565e-05
[2899,] 7.651695e-05 7.651695e-05 2.550565e-05
[2900,] 7.651695e-05 7.651695e-05 2.550565e-05
[2901,] 7.651695e-05 7.651695e-05 2.550565e-05
[2902,] 7.651695e-05 7.651695e-05 2.550565e-05
[2903,] 7.651695e-05 7.651695e-05 2.550565e-05
[2904,] 7.651695e-05 7.651695e-05 2.550565e-05
[2905,] 7.651695e-05 7.651695e-05 2.550565e-05
[2906,] 7.651695e-05 7.651695e-05 2.550565e-05
[2907,] 7.651695e-05 7.651695e-05 2.550565e-05
[2908,] 7.651695e-05 7.651695e-05 2.550565e-05
[2909,] 7.651695e-05 7.651695e-05 2.550565e-05
[2910,] 7.651695e-05 7.651695e-05 2.550565e-05
[2911,] 7.651695e-05 7.651695e-05 2.550565e-05
[2912,] 7.651695e-05 7.651695e-05 2.550565e-05
[2913,] 7.651695e-05 7.651695e-05 2.550565e-05
[2914,] 7.651695e-05 7.651695e-05 2.550565e-05
[2915,] 7.651695e-05 7.651695e-05 2.550565e-05
[2916,] 7.651695e-05 7.651695e-05 2.550565e-05
[2917,] 7.651695e-05 7.651695e-05 2.550565e-05
[2918,] 7.651695e-05 7.651695e-05 2.550565e-05
[2919,] 7.651695e-05 7.651695e-05 2.550565e-05
[2920,] 7.651695e-05 7.651695e-05 2.550565e-05
[2921,] 7.651695e-05 7.651695e-05 2.550565e-05
[2922,] 7.651695e-05 7.651695e-05 2.550565e-05
[2923,] 7.651695e-05 7.651695e-05 2.550565e-05
[2924,] 7.651695e-05 7.651695e-05 2.550565e-05
[2925,] 7.651695e-05 7.651695e-05 2.550565e-05
[2926,] 7.651695e-05 7.651695e-05 2.550565e-05
[2927,] 7.651695e-05 7.651695e-05 2.550565e-05
[2928,] 7.651695e-05 7.651695e-05 2.550565e-05
[2929,] 7.651695e-05 7.651695e-05 2.550565e-05
[2930,] 7.651695e-05 7.651695e-05 2.550565e-05
[2931,] 7.651695e-05 7.651695e-05 2.550565e-05
[2932,] 7.651695e-05 7.651695e-05 2.550565e-05
[2933,] 7.651695e-05 7.651695e-05 2.550565e-05
[2934,] 7.651695e-05 7.651695e-05 2.550565e-05
[2935,] 7.651695e-05 7.651695e-05 2.550565e-05
[2936,] 7.651695e-05 7.651695e-05 2.550565e-05
[2937,] 7.651695e-05 7.651695e-05 2.550565e-05
[2938,] 7.651695e-05 7.651695e-05 2.550565e-05
[2939,] 7.651695e-05 7.651695e-05 2.550565e-05
[2940,] 7.651695e-05 7.651695e-05 2.550565e-05
[2941,] 7.651695e-05 7.651695e-05 2.550565e-05
[2942,] 7.651695e-05 7.651695e-05 2.550565e-05
[2943,] 7.651695e-05 7.651695e-05 2.550565e-05
[2944,] 7.651695e-05 7.651695e-05 2.550565e-05
[2945,] 7.651695e-05 7.651695e-05 2.550565e-05
[2946,] 7.651695e-05 7.651695e-05 2.550565e-05
[2947,] 7.651695e-05 7.651695e-05 2.550565e-05
[2948,] 7.651695e-05 7.651695e-05 2.550565e-05
[2949,] 7.651695e-05 7.651695e-05 2.550565e-05
[2950,] 7.651695e-05 7.651695e-05 2.550565e-05
[2951,] 7.651695e-05 7.651695e-05 2.550565e-05
[2952,] 7.651695e-05 7.651695e-05 2.550565e-05
[2953,] 7.651695e-05 7.651695e-05 2.550565e-05
[2954,] 7.651695e-05 7.651695e-05 2.550565e-05
[2955,] 7.651695e-05 7.651695e-05 2.550565e-05
[2956,] 7.651695e-05 7.651695e-05 2.550565e-05
[2957,] 7.651695e-05 7.651695e-05 2.550565e-05
[2958,] 7.651695e-05 7.651695e-05 2.550565e-05
[2959,] 7.651695e-05 7.651695e-05 2.550565e-05
[2960,] 7.651695e-05 7.651695e-05 2.550565e-05
[2961,] 7.651695e-05 7.651695e-05 2.550565e-05
[2962,] 7.651695e-05 7.651695e-05 2.550565e-05
[2963,] 7.651695e-05 7.651695e-05 2.550565e-05
[2964,] 7.651695e-05 7.651695e-05 2.550565e-05
[2965,] 7.651695e-05 7.651695e-05 2.550565e-05
[2966,] 7.651695e-05 7.651695e-05 2.550565e-05
[2967,] 7.651695e-05 7.651695e-05 2.550565e-05
[2968,] 7.651695e-05 7.651695e-05 2.550565e-05
[2969,] 7.651695e-05 7.651695e-05 2.550565e-05
[2970,] 7.651695e-05 7.651695e-05 2.550565e-05
[2971,] 7.651695e-05 7.651695e-05 2.550565e-05
[2972,] 7.651695e-05 7.651695e-05 2.550565e-05
[2973,] 7.651695e-05 7.651695e-05 2.550565e-05
[2974,] 7.651695e-05 7.651695e-05 2.550565e-05
[2975,] 7.651695e-05 7.651695e-05 2.550565e-05
[2976,] 7.651695e-05 7.651695e-05 2.550565e-05
[2977,] 7.651695e-05 7.651695e-05 2.550565e-05
[2978,] 7.651695e-05 7.651695e-05 2.550565e-05
[2979,] 7.651695e-05 7.651695e-05 2.550565e-05
[2980,] 7.651695e-05 7.651695e-05 2.550565e-05
[2981,] 7.651695e-05 7.651695e-05 2.550565e-05
[2982,] 7.651695e-05 7.651695e-05 2.550565e-05
[2983,] 7.651695e-05 7.651695e-05 2.550565e-05
[2984,] 7.651695e-05 7.651695e-05 2.550565e-05
[2985,] 7.651695e-05 7.651695e-05 2.550565e-05
[2986,] 7.651695e-05 7.651695e-05 2.550565e-05
[2987,] 7.651695e-05 7.651695e-05 2.550565e-05
[2988,] 7.651695e-05 7.651695e-05 2.550565e-05
[2989,] 7.651695e-05 7.651695e-05 2.550565e-05
[2990,] 7.651695e-05 7.651695e-05 2.550565e-05
[2991,] 7.651695e-05 7.651695e-05 2.550565e-05
[2992,] 7.651695e-05 7.651695e-05 2.550565e-05
[2993,] 7.651695e-05 7.651695e-05 2.550565e-05
[2994,] 7.651695e-05 7.651695e-05 2.550565e-05
[2995,] 7.651695e-05 7.651695e-05 2.550565e-05
[2996,] 7.651695e-05 7.651695e-05 2.550565e-05
[2997,] 7.651695e-05 7.651695e-05 2.550565e-05
[2998,] 7.651695e-05 7.651695e-05 2.550565e-05
[2999,] 7.651695e-05 7.651695e-05 2.550565e-05
[3000,] 7.651695e-05 7.651695e-05 2.550565e-05
[3001,] 7.651695e-05 7.651695e-05 2.550565e-05
[3002,] 7.651695e-05 7.651695e-05 2.550565e-05
[3003,] 7.651695e-05 7.651695e-05 2.550565e-05
[3004,] 7.651695e-05 7.651695e-05 2.550565e-05
[3005,] 7.651695e-05 7.651695e-05 2.550565e-05
[3006,] 7.651695e-05 7.651695e-05 2.550565e-05
[3007,] 7.651695e-05 7.651695e-05 2.550565e-05
[3008,] 7.651695e-05 7.651695e-05 2.550565e-05
[3009,] 7.651695e-05 7.651695e-05 2.550565e-05
[3010,] 7.651695e-05 7.651695e-05 2.550565e-05
[3011,] 7.651695e-05 7.651695e-05 2.550565e-05
[3012,] 7.651695e-05 7.651695e-05 2.550565e-05
[3013,] 7.651695e-05 7.651695e-05 2.550565e-05
[3014,] 7.651695e-05 7.651695e-05 2.550565e-05
[3015,] 7.651695e-05 7.651695e-05 2.550565e-05
[3016,] 7.651695e-05 7.651695e-05 2.550565e-05
[3017,] 7.651695e-05 7.651695e-05 2.550565e-05
[3018,] 7.651695e-05 7.651695e-05 2.550565e-05
[3019,] 7.651695e-05 7.651695e-05 2.550565e-05
[3020,] 7.651695e-05 7.651695e-05 2.550565e-05
[3021,] 7.651695e-05 7.651695e-05 2.550565e-05
[3022,] 7.651695e-05 7.651695e-05 2.550565e-05
[3023,] 7.651695e-05 7.651695e-05 2.550565e-05
[3024,] 7.651695e-05 7.651695e-05 2.550565e-05
[3025,] 7.651695e-05 7.651695e-05 2.550565e-05
[3026,] 7.651695e-05 7.651695e-05 2.550565e-05
[3027,] 7.651695e-05 7.651695e-05 2.550565e-05
[3028,] 7.651695e-05 7.651695e-05 2.550565e-05
[3029,] 7.651695e-05 7.651695e-05 2.550565e-05
[3030,] 7.651695e-05 7.651695e-05 2.550565e-05
[3031,] 7.651695e-05 7.651695e-05 2.550565e-05
[3032,] 7.651695e-05 7.651695e-05 2.550565e-05
[3033,] 7.651695e-05 7.651695e-05 2.550565e-05
[3034,] 7.651695e-05 7.651695e-05 2.550565e-05
[3035,] 7.651695e-05 7.651695e-05 2.550565e-05
[3036,] 7.651695e-05 7.651695e-05 2.550565e-05
[3037,] 7.651695e-05 7.651695e-05 2.550565e-05
[3038,] 7.651695e-05 7.651695e-05 2.550565e-05
[3039,] 7.651695e-05 7.651695e-05 2.550565e-05
[3040,] 7.651695e-05 7.651695e-05 2.550565e-05
[3041,] 7.651695e-05 7.651695e-05 2.550565e-05
[3042,] 7.651695e-05 7.651695e-05 2.550565e-05
[3043,] 7.651695e-05 7.651695e-05 2.550565e-05
[3044,] 7.651695e-05 7.651695e-05 2.550565e-05
[3045,] 7.651695e-05 7.651695e-05 2.550565e-05
[3046,] 7.651695e-05 7.651695e-05 2.550565e-05
[3047,] 7.651695e-05 7.651695e-05 2.550565e-05
[3048,] 7.651695e-05 7.651695e-05 2.550565e-05
[3049,] 7.651695e-05 7.651695e-05 2.550565e-05
[3050,] 7.651695e-05 7.651695e-05 2.550565e-05
[3051,] 7.651695e-05 7.651695e-05 2.550565e-05
[3052,] 7.651695e-05 7.651695e-05 2.550565e-05
[3053,] 7.651695e-05 7.651695e-05 2.550565e-05
[3054,] 7.651695e-05 7.651695e-05 2.550565e-05
[3055,] 7.651695e-05 7.651695e-05 2.550565e-05
[3056,] 7.651695e-05 7.651695e-05 2.550565e-05
[3057,] 7.651695e-05 7.651695e-05 2.550565e-05
[3058,] 7.651695e-05 7.651695e-05 2.550565e-05
[3059,] 7.651695e-05 7.651695e-05 2.550565e-05
[3060,] 7.651695e-05 7.651695e-05 2.550565e-05
[3061,] 7.651695e-05 7.651695e-05 2.550565e-05
[3062,] 7.651695e-05 7.651695e-05 2.550565e-05
[3063,] 7.651695e-05 7.651695e-05 2.550565e-05
[3064,] 7.651695e-05 7.651695e-05 2.550565e-05
[3065,] 7.651695e-05 7.651695e-05 2.550565e-05
[3066,] 7.651695e-05 7.651695e-05 2.550565e-05
[3067,] 7.651695e-05 7.651695e-05 2.550565e-05
[3068,] 7.651695e-05 7.651695e-05 2.550565e-05
[3069,] 7.651695e-05 7.651695e-05 2.550565e-05
[3070,] 7.651695e-05 7.651695e-05 2.550565e-05
[3071,] 7.651695e-05 7.651695e-05 2.550565e-05
[3072,] 7.651695e-05 7.651695e-05 2.550565e-05
[3073,] 7.651695e-05 7.651695e-05 2.550565e-05
[3074,] 7.651695e-05 7.651695e-05 2.550565e-05
[3075,] 7.651695e-05 7.651695e-05 2.550565e-05
[3076,] 7.651695e-05 7.651695e-05 2.550565e-05
[3077,] 7.651695e-05 7.651695e-05 2.550565e-05
[3078,] 7.651695e-05 7.651695e-05 2.550565e-05
[3079,] 7.651695e-05 7.651695e-05 2.550565e-05
[3080,] 7.651695e-05 7.651695e-05 2.550565e-05
[3081,] 7.651695e-05 7.651695e-05 2.550565e-05
[3082,] 7.651695e-05 7.651695e-05 2.550565e-05
[3083,] 7.651695e-05 7.651695e-05 2.275550e-04
[3084,] 7.651695e-05 7.651695e-05 2.550565e-05
[3085,] 9.129041e-05 7.651695e-05 1.755591e-03
[3086,] 7.651695e-05 7.651695e-05 1.110202e-03
[3087,] 1.999291e-03 7.651695e-05 1.737108e-02
[3088,] 7.651695e-05 7.651695e-05 2.550565e-05
[3089,] 7.651695e-05 7.651695e-05 2.550565e-05
[3090,] 7.651695e-05 7.651695e-05 2.550565e-05
[3091,] 7.651695e-05 7.651695e-05 2.550565e-05
[3092,] 6.260013e-03 7.651695e-05 1.485626e-01
[3093,] 7.651695e-05 7.651695e-05 3.683744e-05
[3094,] 7.651695e-05 7.651695e-05 4.053421e-05
[3095,] 1.064033e-02 7.651695e-05 3.125537e-01
[3096,] 7.651695e-05 7.651695e-05 2.550565e-05
[3097,] 7.651695e-05 7.651695e-05 3.825469e-05
[3098,] 7.651695e-05 7.651695e-05 3.461650e-05
[3099,] 7.651695e-05 7.651695e-05 1.190367e-04
[3100,] 7.651695e-05 7.651695e-05 2.550565e-05
[3101,] 7.651695e-05 7.651695e-05 1.118812e-04
[3102,] 9.434177e-03 7.651695e-05 1.832642e-01
[3103,] 7.651695e-05 7.651695e-05 2.550565e-05
[3104,] 7.651695e-05 7.651695e-05 2.550565e-05
[3105,] 2.454668e-03 7.651695e-05 5.960506e-02
[3106,] 7.651695e-05 7.651695e-05 2.550565e-05
[3107,] 7.651695e-05 7.651695e-05 2.550565e-05
[3108,] 7.651695e-05 7.651695e-05 2.550565e-05
[3109,] 7.651695e-05 7.651695e-05 2.550565e-05
[3110,] 1.639544e-03 7.651695e-05 1.636454e-02
[3111,] 7.651695e-05 7.651695e-05 2.550565e-05
[3112,] 2.000805e-04 7.651695e-05 2.227093e-03
[3113,] 4.336998e-03 7.651695e-05 6.659955e-02
[3114,] 7.651695e-05 7.651695e-05 7.834660e-04
[3115,] 7.651695e-05 7.651695e-05 2.550565e-05
[3116,] 7.651695e-05 7.651695e-05 5.069161e-05
[3117,] 1.854792e-03 7.651695e-05 5.452179e-03
[3118,] 7.651695e-05 7.651695e-05 2.550565e-05
[3119,] 7.651695e-05 7.651695e-05 9.245938e-05
[3120,] 7.651695e-05 7.651695e-05 2.550565e-05
[3121,] 7.651695e-05 7.651695e-05 2.550565e-05
[3122,] 7.651695e-05 7.651695e-05 2.550565e-05
[3123,] 1.895996e-04 7.651695e-05 1.828956e-04
[3124,] 7.651695e-05 7.651695e-05 6.311416e-05
[3125,] 7.651695e-05 7.651695e-05 1.080886e-04
[3126,] 6.492360e-04 7.651695e-05 8.063174e-04
[3127,] 7.651695e-05 7.651695e-05 2.550565e-05
[3128,] 8.993762e-05 7.651695e-05 9.790911e-05
[3129,] 7.651695e-05 7.651695e-05 6.182527e-05
[3130,] 7.715843e-05 7.651695e-05 9.075128e-05
[3131,] 7.651695e-05 7.651695e-05 5.589914e-05
[3132,] 2.021468e-03 7.651695e-05 3.425696e-03
[3133,] 9.215707e-05 7.651695e-05 2.412322e-04
[3134,] 3.799801e-03 7.651695e-05 3.046556e-03
[3135,] 7.651695e-05 7.651695e-05 2.666901e-05
[3136,] 9.118113e-03 7.651695e-05 5.015537e-03
[3137,] 7.651695e-05 7.651695e-05 4.106614e-05
[3138,] 7.651695e-05 7.651695e-05 2.979964e-05
[3139,] 7.651695e-05 7.651695e-05 2.550565e-05
[3140,] 7.651695e-05 7.651695e-05 2.997791e-05
[3141,] 7.651695e-05 7.651695e-05 2.550565e-05
[3142,] 7.651695e-05 7.651695e-05 2.550565e-05
[3143,] 7.651695e-05 7.651695e-05 3.220056e-05
[3144,] 7.651695e-05 7.651695e-05 2.550565e-05
[3145,] 1.607043e-04 7.651695e-05 9.817119e-05
[3146,] 9.551434e-03 7.651695e-05 3.000474e-03
[3147,] 1.635385e-02 7.651695e-05 6.846437e-03
[3148,] 7.651695e-05 7.651695e-05 2.550565e-05
[3149,] 3.178392e-03 7.651695e-05 4.543667e-04
[3150,] 7.651695e-05 7.651695e-05 2.550565e-05
[3151,] 1.116129e-04 7.651695e-05 1.797279e-03
[3152,] 5.627708e-04 7.651695e-05 1.165665e-02
[3153,] 7.651695e-05 7.651695e-05 2.550565e-05
[3154,] 7.651695e-05 7.651695e-05 2.550565e-05
[3155,] 8.274450e-05 7.651695e-05 1.997620e-03
[3156,] 7.651695e-05 7.651695e-05 2.550565e-05
[3157,] 7.651695e-05 7.651695e-05 2.550565e-05
[3158,] 1.334211e-04 7.651695e-05 9.197329e-04
[3159,] 7.651695e-05 7.651695e-05 2.550565e-05
[3160,] 7.651695e-05 7.651695e-05 2.550565e-05
[3161,] 7.651695e-05 7.651695e-05 2.550565e-05
[3162,] 7.651695e-05 7.651695e-05 2.550565e-05
[3163,] 7.651695e-05 7.651695e-05 2.550565e-05
[3164,] 7.651695e-05 7.651695e-05 2.550565e-05
[3165,] 7.651695e-05 7.651695e-05 2.550565e-05
[3166,] 7.651695e-05 7.651695e-05 4.649043e-04
[3167,] 7.651695e-05 7.651695e-05 5.121015e-04
[3168,] 7.651695e-05 7.651695e-05 2.550565e-05
[3169,] 7.651695e-05 7.651695e-05 5.090564e-04
[3170,] 7.651695e-05 7.651695e-05 2.550565e-05
[3171,] 7.651695e-05 7.651695e-05 2.550565e-05
[3172,] 7.651695e-05 7.651695e-05 2.550565e-05
[3173,] 7.651695e-05 7.651695e-05 2.550565e-05
[3174,] 7.651695e-05 7.651695e-05 9.080633e-05
[3175,] 7.651695e-05 7.651695e-05 2.550565e-05
[3176,] 7.651695e-05 7.651695e-05 1.482915e-04
[3177,] 7.651695e-05 7.651695e-05 5.904861e-05
[3178,] 7.651695e-05 7.651695e-05 2.550565e-05
[3179,] 7.651695e-05 7.651695e-05 2.550565e-05
[3180,] 7.651695e-05 7.651695e-05 2.550565e-05
[3181,] 7.651695e-05 7.651695e-05 2.550565e-05
[3182,] 7.651695e-05 7.651695e-05 2.550565e-05
[3183,] 1.335056e-04 7.651695e-05 1.001152e-03
[3184,] 7.657731e-05 7.651695e-05 6.007288e-04
[3185,] 7.651695e-05 7.651695e-05 2.550565e-05
[3186,] 7.651695e-05 7.651695e-05 2.550565e-05
[3187,] 7.651695e-05 7.651695e-05 2.550565e-05
[3188,] 7.651695e-05 7.651695e-05 2.550565e-05
[3189,] 7.651695e-05 7.651695e-05 2.550565e-05
[3190,] 7.651695e-05 7.651695e-05 2.550565e-05
[3191,] 7.651695e-05 7.651695e-05 2.550565e-05
[3192,] 7.651695e-05 7.651695e-05 2.550565e-05
[3193,] 7.651695e-05 7.651695e-05 2.550565e-05
[3194,] 7.651695e-05 7.651695e-05 2.550565e-05
[3195,] 7.651695e-05 7.651695e-05 2.550565e-05
[3196,] 7.651695e-05 7.651695e-05 2.550565e-05
[3197,] 1.155889e-04 7.651695e-05 1.307982e-03
[3198,] 7.651695e-05 7.651695e-05 2.550565e-05
[3199,] 7.651695e-05 7.651695e-05 2.550565e-05
[3200,] 7.651695e-05 7.651695e-05 2.550565e-05
[3201,] 7.651695e-05 7.651695e-05 2.550565e-05
[3202,] 7.651695e-05 7.651695e-05 2.550565e-05
[3203,] 7.651695e-05 7.651695e-05 2.550565e-05
[3204,] 2.227772e-04 7.651695e-05 2.072148e-03
[3205,] 7.651695e-05 7.651695e-05 2.550565e-05
[3206,] 7.651695e-05 7.651695e-05 2.550565e-05
[3207,] 7.651695e-05 7.651695e-05 2.550565e-05
[3208,] 2.190138e-04 7.651695e-05 2.147065e-03
[3209,] 1.805657e-03 7.651695e-05 4.377609e-02
[3210,] 8.533410e-05 7.651695e-05 1.793831e-03
[3211,] 7.651695e-05 7.651695e-05 2.550565e-05
[3212,] 7.651695e-05 7.651695e-05 2.550565e-05
[3213,] 7.651695e-05 7.651695e-05 2.550565e-05
[3214,] 7.651695e-05 7.651695e-05 2.550565e-05
[3215,] 7.651695e-05 7.651695e-05 2.550565e-05
[3216,] 7.651695e-05 7.651695e-05 2.550565e-05
[3217,] 7.651695e-05 7.651695e-05 2.550565e-05
[3218,] 7.651695e-05 7.651695e-05 2.550565e-05
[3219,] 7.651695e-05 7.651695e-05 2.550565e-05
[3220,] 7.651695e-05 7.651695e-05 2.550565e-05
[3221,] 7.651695e-05 7.651695e-05 2.550565e-05
[3222,] 7.651695e-05 7.651695e-05 2.550565e-05
[3223,] 7.651695e-05 7.651695e-05 2.550565e-05
[3224,] 7.651695e-05 7.651695e-05 2.550565e-05
[3225,] 7.651695e-05 7.651695e-05 2.550565e-05
[3226,] 7.651695e-05 7.651695e-05 2.550565e-05
[3227,] 7.651695e-05 7.651695e-05 2.550565e-05
[3228,] 7.651695e-05 7.651695e-05 2.550565e-05
[3229,] 7.651695e-05 7.651695e-05 2.550565e-05
[3230,] 7.651695e-05 7.651695e-05 2.550565e-05
[3231,] 7.651695e-05 7.651695e-05 2.550565e-05
[3232,] 7.651695e-05 7.651695e-05 2.550565e-05
[3233,] 7.651695e-05 7.651695e-05 2.550565e-05
[3234,] 7.651695e-05 7.651695e-05 2.550565e-05
[3235,] 7.651695e-05 7.651695e-05 2.550565e-05
[3236,] 7.651695e-05 7.651695e-05 2.550565e-05
[3237,] 7.651695e-05 7.651695e-05 2.550565e-05
[3238,] 7.651695e-05 7.651695e-05 2.550565e-05
[3239,] 7.651695e-05 7.651695e-05 2.550565e-05
[3240,] 7.651695e-05 7.651695e-05 2.550565e-05
[3241,] 7.651695e-05 7.651695e-05 2.550565e-05
[3242,] 7.651695e-05 7.651695e-05 2.550565e-05
[3243,] 7.651695e-05 7.651695e-05 2.550565e-05
[3244,] 7.651695e-05 7.651695e-05 2.550565e-05
[3245,] 7.651695e-05 7.651695e-05 2.550565e-05
[3246,] 7.651695e-05 7.651695e-05 2.550565e-05
[3247,] 7.651695e-05 7.651695e-05 2.550565e-05
[3248,] 7.651695e-05 7.651695e-05 2.550565e-05
[3249,] 7.651695e-05 7.651695e-05 2.550565e-05
[3250,] 7.651695e-05 7.651695e-05 2.550565e-05
[3251,] 7.651695e-05 7.651695e-05 2.550565e-05
[3252,] 7.651695e-05 7.651695e-05 2.550565e-05
[3253,] 7.651695e-05 7.651695e-05 2.550565e-05
[3254,] 7.651695e-05 7.651695e-05 2.550565e-05
[3255,] 7.651695e-05 7.651695e-05 2.550565e-05
[3256,] 7.651695e-05 7.651695e-05 2.550565e-05
[3257,] 7.651695e-05 7.651695e-05 2.550565e-05
[3258,] 7.651695e-05 7.651695e-05 2.550565e-05
[3259,] 7.651695e-05 7.651695e-05 2.550565e-05
[3260,] 7.651695e-05 7.651695e-05 2.550565e-05
[3261,] 7.651695e-05 7.651695e-05 2.550565e-05
[3262,] 7.651695e-05 7.651695e-05 2.550565e-05
[3263,] 7.651695e-05 7.651695e-05 2.550565e-05
[3264,] 7.651695e-05 7.651695e-05 2.550565e-05
[3265,] 7.651695e-05 7.651695e-05 2.550565e-05
[3266,] 7.651695e-05 7.651695e-05 2.550565e-05
[3267,] 7.651695e-05 7.651695e-05 2.550565e-05
[3268,] 7.651695e-05 7.651695e-05 2.550565e-05
[3269,] 7.651695e-05 7.651695e-05 2.550565e-05
[3270,] 7.651695e-05 7.651695e-05 2.550565e-05
[3271,] 7.651695e-05 7.651695e-05 2.550565e-05
[3272,] 7.651695e-05 7.651695e-05 2.550565e-05
[3273,] 7.651695e-05 7.651695e-05 2.550565e-05
[3274,] 7.651695e-05 7.651695e-05 2.550565e-05
[3275,] 7.651695e-05 7.651695e-05 2.550565e-05
[3276,] 7.651695e-05 7.651695e-05 2.550565e-05
[3277,] 7.651695e-05 7.651695e-05 2.550565e-05
[3278,] 7.651695e-05 7.651695e-05 2.550565e-05
[3279,] 7.651695e-05 7.651695e-05 2.550565e-05
[3280,] 7.651695e-05 7.651695e-05 2.550565e-05
[3281,] 7.651695e-05 7.651695e-05 2.550565e-05
[3282,] 7.651695e-05 7.651695e-05 2.550565e-05
[3283,] 7.651695e-05 7.651695e-05 2.550565e-05
[3284,] 7.651695e-05 7.651695e-05 2.550565e-05
[3285,] 7.651695e-05 7.651695e-05 2.550565e-05
[3286,] 7.651695e-05 7.651695e-05 2.550565e-05
[3287,] 7.651695e-05 7.651695e-05 2.550565e-05
[3288,] 7.651695e-05 7.651695e-05 2.550565e-05
[3289,] 7.651695e-05 7.651695e-05 2.550565e-05
[3290,] 7.651695e-05 7.651695e-05 2.550565e-05
[3291,] 7.651695e-05 7.651695e-05 2.550565e-05
[3292,] 7.651695e-05 7.651695e-05 2.550565e-05
[3293,] 7.651695e-05 7.651695e-05 2.550565e-05
[3294,] 7.651695e-05 7.651695e-05 2.550565e-05
[3295,] 7.651695e-05 7.651695e-05 2.550565e-05
[3296,] 7.651695e-05 7.651695e-05 2.550565e-05
[3297,] 7.651695e-05 7.651695e-05 2.550565e-05
[3298,] 7.651695e-05 7.651695e-05 2.550565e-05
[3299,] 7.651695e-05 7.651695e-05 2.550565e-05
[3300,] 7.651695e-05 7.651695e-05 2.550565e-05
[3301,] 7.651695e-05 7.651695e-05 2.550565e-05
[3302,] 7.651695e-05 7.651695e-05 2.550565e-05
[3303,] 7.651695e-05 7.651695e-05 2.550565e-05
[3304,] 7.651695e-05 7.651695e-05 2.550565e-05
[3305,] 7.651695e-05 7.651695e-05 2.550565e-05
[3306,] 7.651695e-05 7.651695e-05 2.550565e-05
[3307,] 7.651695e-05 7.651695e-05 2.550565e-05
[3308,] 7.651695e-05 7.651695e-05 2.550565e-05
[3309,] 7.651695e-05 7.651695e-05 2.550565e-05
[3310,] 7.651695e-05 7.651695e-05 2.550565e-05
[3311,] 7.651695e-05 7.651695e-05 2.550565e-05
[3312,] 7.651695e-05 7.651695e-05 2.550565e-05
[3313,] 7.651695e-05 7.651695e-05 2.550565e-05
[3314,] 7.651695e-05 7.651695e-05 2.550565e-05
[3315,] 7.651695e-05 7.651695e-05 2.550565e-05
[3316,] 7.651695e-05 7.651695e-05 2.550565e-05
[3317,] 7.651695e-05 7.651695e-05 2.550565e-05
[3318,] 7.651695e-05 7.651695e-05 2.550565e-05
[3319,] 7.651695e-05 7.651695e-05 2.550565e-05
[3320,] 7.651695e-05 7.651695e-05 2.550565e-05
[3321,] 7.651695e-05 7.651695e-05 2.550565e-05
[3322,] 7.651695e-05 7.651695e-05 2.550565e-05
[3323,] 7.651695e-05 7.651695e-05 2.550565e-05
[3324,] 7.651695e-05 7.651695e-05 2.550565e-05
[3325,] 7.651695e-05 7.651695e-05 2.550565e-05
[3326,] 7.651695e-05 7.651695e-05 2.550565e-05
[3327,] 7.651695e-05 7.651695e-05 2.550565e-05
[3328,] 7.651695e-05 7.651695e-05 2.550565e-05
[3329,] 7.651695e-05 7.651695e-05 2.550565e-05
[3330,] 7.651695e-05 7.651695e-05 2.550565e-05
[3331,] 7.651695e-05 7.651695e-05 2.550565e-05
[3332,] 7.651695e-05 7.651695e-05 2.550565e-05
[3333,] 7.651695e-05 7.651695e-05 2.550565e-05
[3334,] 7.651695e-05 7.651695e-05 2.550565e-05
[3335,] 7.651695e-05 7.651695e-05 2.550565e-05
[3336,] 7.651695e-05 7.651695e-05 2.550565e-05
[3337,] 7.651695e-05 7.651695e-05 2.550565e-05
[3338,] 7.651695e-05 7.651695e-05 2.550565e-05
[3339,] 7.651695e-05 7.651695e-05 2.550565e-05
[3340,] 7.651695e-05 7.651695e-05 2.550565e-05
[3341,] 7.651695e-05 7.651695e-05 2.550565e-05
[3342,] 7.651695e-05 7.651695e-05 2.550565e-05
[3343,] 7.651695e-05 7.651695e-05 2.550565e-05
[3344,] 7.651695e-05 7.651695e-05 2.550565e-05
[3345,] 7.651695e-05 7.651695e-05 2.550565e-05
[3346,] 7.651695e-05 7.651695e-05 2.550565e-05
[3347,] 7.651695e-05 7.651695e-05 2.550565e-05
[3348,] 7.651695e-05 7.651695e-05 2.550565e-05
[3349,] 7.651695e-05 7.651695e-05 2.550565e-05
[3350,] 7.651695e-05 7.651695e-05 2.550565e-05
[3351,] 7.651695e-05 7.651695e-05 2.550565e-05
[3352,] 7.651695e-05 7.651695e-05 2.550565e-05
[3353,] 7.651695e-05 7.651695e-05 2.550565e-05
[3354,] 7.651695e-05 7.651695e-05 2.550565e-05
[3355,] 7.651695e-05 7.651695e-05 2.550565e-05
[3356,] 7.651695e-05 7.651695e-05 2.550565e-05
[3357,] 7.651695e-05 7.651695e-05 2.550565e-05
[3358,] 7.651695e-05 7.651695e-05 2.550565e-05
[3359,] 7.651695e-05 7.651695e-05 2.550565e-05
[3360,] 7.651695e-05 7.651695e-05 2.550565e-05
[3361,] 7.651695e-05 7.651695e-05 2.550565e-05
[3362,] 7.651695e-05 7.651695e-05 2.550565e-05
[3363,] 7.651695e-05 7.651695e-05 2.550565e-05
[3364,] 7.651695e-05 7.651695e-05 2.550565e-05
[3365,] 7.651695e-05 7.651695e-05 2.550565e-05
[3366,] 7.651695e-05 7.651695e-05 2.550565e-05
[3367,] 7.651695e-05 7.651695e-05 2.550565e-05
[3368,] 7.651695e-05 7.651695e-05 2.550565e-05
[3369,] 7.651695e-05 7.651695e-05 2.550565e-05
[3370,] 7.651695e-05 7.651695e-05 2.550565e-05
[3371,] 7.651695e-05 7.651695e-05 2.550565e-05
[3372,] 7.651695e-05 7.651695e-05 2.550565e-05
[3373,] 7.651695e-05 7.651695e-05 2.550565e-05
[3374,] 7.651695e-05 7.651695e-05 2.550565e-05
[3375,] 7.651695e-05 7.651695e-05 2.550565e-05
[3376,] 7.651695e-05 7.651695e-05 2.550565e-05
[3377,] 7.651695e-05 7.651695e-05 2.550565e-05
[3378,] 7.651695e-05 7.651695e-05 2.550565e-05
[3379,] 7.651695e-05 7.651695e-05 2.550565e-05
[3380,] 7.651695e-05 7.651695e-05 2.550565e-05
[3381,] 7.651695e-05 7.651695e-05 2.550565e-05
[3382,] 7.651695e-05 7.651695e-05 2.550565e-05
[3383,] 7.651695e-05 7.651695e-05 2.550565e-05
[3384,] 7.651695e-05 7.651695e-05 2.550565e-05
[3385,] 7.651695e-05 7.651695e-05 2.550565e-05
[3386,] 7.651695e-05 7.651695e-05 2.550565e-05
[3387,] 7.651695e-05 7.651695e-05 2.550565e-05
[3388,] 7.651695e-05 7.651695e-05 2.550565e-05
[3389,] 7.651695e-05 7.651695e-05 2.550565e-05
[3390,] 7.651695e-05 7.651695e-05 2.550565e-05
[3391,] 7.651695e-05 7.651695e-05 2.550565e-05
[3392,] 7.651695e-05 7.651695e-05 2.550565e-05
[3393,] 7.651695e-05 7.651695e-05 2.550565e-05
[3394,] 7.651695e-05 7.651695e-05 2.550565e-05
[3395,] 7.651695e-05 7.651695e-05 2.550565e-05
[3396,] 7.651695e-05 7.651695e-05 2.550565e-05
[3397,] 7.651695e-05 7.651695e-05 2.550565e-05
[3398,] 7.651695e-05 7.651695e-05 2.550565e-05
[3399,] 7.651695e-05 7.651695e-05 2.550565e-05
[3400,] 7.651695e-05 7.651695e-05 2.550565e-05
[3401,] 7.651695e-05 7.651695e-05 2.550565e-05
[3402,] 7.651695e-05 7.651695e-05 2.550565e-05
[3403,] 7.651695e-05 7.651695e-05 2.550565e-05
[3404,] 7.651695e-05 7.651695e-05 2.550565e-05
[3405,] 7.651695e-05 7.651695e-05 2.550565e-05
[3406,] 7.651695e-05 7.651695e-05 2.550565e-05
[3407,] 7.651695e-05 7.651695e-05 2.550565e-05
[3408,] 7.651695e-05 7.651695e-05 2.550565e-05
[3409,] 7.651695e-05 7.651695e-05 2.550565e-05
[3410,] 7.651695e-05 7.651695e-05 2.550565e-05
[3411,] 7.651695e-05 7.651695e-05 2.550565e-05
[3412,] 7.651695e-05 7.651695e-05 2.550565e-05
[3413,] 7.651695e-05 7.651695e-05 2.550565e-05
[3414,] 7.651695e-05 7.651695e-05 2.550565e-05
[3415,] 7.651695e-05 7.651695e-05 2.550565e-05
[3416,] 7.651695e-05 7.651695e-05 2.550565e-05
[3417,] 7.651695e-05 7.651695e-05 2.550565e-05
[3418,] 7.651695e-05 7.651695e-05 2.550565e-05
[3419,] 7.651695e-05 7.651695e-05 2.550565e-05
[3420,] 7.651695e-05 7.651695e-05 2.550565e-05
[3421,] 7.651695e-05 7.651695e-05 2.550565e-05
[3422,] 7.651695e-05 7.651695e-05 2.550565e-05
[3423,] 7.651695e-05 7.651695e-05 2.550565e-05
[3424,] 7.651695e-05 7.651695e-05 2.550565e-05
[3425,] 7.651695e-05 7.651695e-05 2.550565e-05
[3426,] 7.651695e-05 7.651695e-05 2.550565e-05
[3427,] 7.651695e-05 7.651695e-05 2.550565e-05
[3428,] 7.651695e-05 7.651695e-05 2.550565e-05
[3429,] 7.651695e-05 7.651695e-05 2.550565e-05
[3430,] 7.651695e-05 7.651695e-05 2.550565e-05
[3431,] 7.651695e-05 7.651695e-05 2.550565e-05
[3432,] 7.651695e-05 7.651695e-05 2.550565e-05
[3433,] 7.651695e-05 7.651695e-05 2.550565e-05
[3434,] 7.651695e-05 7.651695e-05 2.550565e-05
[3435,] 7.651695e-05 7.651695e-05 2.550565e-05
[3436,] 7.651695e-05 7.651695e-05 2.550565e-05
[3437,] 7.651695e-05 7.651695e-05 2.550565e-05
[3438,] 7.651695e-05 7.651695e-05 2.550565e-05
[3439,] 7.651695e-05 7.651695e-05 2.550565e-05
[3440,] 7.651695e-05 7.651695e-05 2.550565e-05
[3441,] 7.651695e-05 7.651695e-05 2.550565e-05
[3442,] 7.651695e-05 7.651695e-05 2.550565e-05
[3443,] 7.651695e-05 7.651695e-05 2.550565e-05
[3444,] 7.651695e-05 7.651695e-05 2.550565e-05
[3445,] 7.651695e-05 7.651695e-05 2.550565e-05
[3446,] 7.651695e-05 7.651695e-05 2.550565e-05
[3447,] 7.651695e-05 7.651695e-05 2.550565e-05
[3448,] 7.651695e-05 7.651695e-05 2.550565e-05
[3449,] 7.651695e-05 7.651695e-05 2.550565e-05
[3450,] 7.651695e-05 7.651695e-05 2.550565e-05
[3451,] 7.651695e-05 7.651695e-05 2.550565e-05
[3452,] 7.651695e-05 7.651695e-05 2.550565e-05
[3453,] 7.651695e-05 7.651695e-05 2.550565e-05
[3454,] 7.651695e-05 7.651695e-05 2.550565e-05
[3455,] 7.651695e-05 7.651695e-05 2.550565e-05
[3456,] 7.651695e-05 7.651695e-05 2.550565e-05
[3457,] 7.651695e-05 7.651695e-05 2.550565e-05
[3458,] 7.651695e-05 7.651695e-05 2.550565e-05
[3459,] 7.651695e-05 7.651695e-05 2.550565e-05
[3460,] 7.651695e-05 7.651695e-05 2.550565e-05
[3461,] 7.651695e-05 7.651695e-05 2.550565e-05
[3462,] 7.651695e-05 7.651695e-05 2.550565e-05
[3463,] 7.651695e-05 7.651695e-05 2.550565e-05
[3464,] 7.651695e-05 7.651695e-05 2.550565e-05
[3465,] 7.651695e-05 7.651695e-05 2.550565e-05
[3466,] 7.651695e-05 7.651695e-05 2.550565e-05
[3467,] 7.651695e-05 7.651695e-05 2.550565e-05
[3468,] 7.651695e-05 7.651695e-05 2.550565e-05
[3469,] 7.651695e-05 7.651695e-05 2.550565e-05
[3470,] 7.651695e-05 7.651695e-05 2.550565e-05
[3471,] 7.651695e-05 7.651695e-05 2.550565e-05
[3472,] 7.651695e-05 7.651695e-05 2.550565e-05
[3473,] 7.651695e-05 7.651695e-05 2.550565e-05
[3474,] 7.651695e-05 7.651695e-05 2.550565e-05
[3475,] 7.651695e-05 7.651695e-05 2.550565e-05
[3476,] 7.651695e-05 7.651695e-05 2.550565e-05
[3477,] 7.651695e-05 7.651695e-05 2.550565e-05
[3478,] 7.651695e-05 7.651695e-05 2.550565e-05
[3479,] 7.651695e-05 7.651695e-05 2.550565e-05
[3480,] 7.651695e-05 7.651695e-05 2.550565e-05
[3481,] 7.651695e-05 7.651695e-05 2.550565e-05
[3482,] 7.651695e-05 7.651695e-05 2.550565e-05
[3483,] 7.651695e-05 7.651695e-05 2.550565e-05
[3484,] 7.651695e-05 7.651695e-05 2.550565e-05
[3485,] 7.651695e-05 7.651695e-05 2.550565e-05
[3486,] 7.651695e-05 7.651695e-05 2.550565e-05
[3487,] 7.651695e-05 7.651695e-05 2.550565e-05
[3488,] 7.651695e-05 7.651695e-05 2.550565e-05
[3489,] 7.651695e-05 7.651695e-05 2.550565e-05
[3490,] 7.651695e-05 7.651695e-05 2.550565e-05
[3491,] 7.651695e-05 7.651695e-05 2.550565e-05
[3492,] 7.651695e-05 7.651695e-05 2.550565e-05
[3493,] 7.651695e-05 7.651695e-05 2.550565e-05
[3494,] 7.651695e-05 7.651695e-05 2.550565e-05
[3495,] 7.651695e-05 7.651695e-05 2.550565e-05
[3496,] 7.651695e-05 7.651695e-05 2.550565e-05
[3497,] 7.651695e-05 7.651695e-05 2.550565e-05
[3498,] 7.651695e-05 7.651695e-05 2.550565e-05
[3499,] 7.651695e-05 7.651695e-05 2.550565e-05
[3500,] 7.651695e-05 7.651695e-05 2.550565e-05
[3501,] 7.651695e-05 7.651695e-05 2.550565e-05
[3502,] 7.651695e-05 7.651695e-05 2.550565e-05
[3503,] 7.651695e-05 7.651695e-05 2.550565e-05
[3504,] 7.651695e-05 7.651695e-05 2.550565e-05
[3505,] 7.651695e-05 7.651695e-05 2.550565e-05
[3506,] 7.651695e-05 7.651695e-05 2.550565e-05
[3507,] 7.651695e-05 7.651695e-05 2.550565e-05
[3508,] 7.651695e-05 7.651695e-05 2.550565e-05
[3509,] 7.651695e-05 7.651695e-05 2.550565e-05
[3510,] 7.651695e-05 7.651695e-05 2.550565e-05
[3511,] 7.651695e-05 7.651695e-05 2.550565e-05
[3512,] 7.651695e-05 7.651695e-05 2.550565e-05
[3513,] 7.651695e-05 7.651695e-05 2.550565e-05
[3514,] 7.651695e-05 7.651695e-05 2.550565e-05
[3515,] 7.651695e-05 7.651695e-05 2.550565e-05
[3516,] 7.651695e-05 7.651695e-05 2.550565e-05
[3517,] 7.651695e-05 7.651695e-05 2.550565e-05
[3518,] 7.651695e-05 7.651695e-05 2.550565e-05
[3519,] 7.651695e-05 7.651695e-05 2.550565e-05
[3520,] 7.651695e-05 7.651695e-05 2.550565e-05
[3521,] 7.651695e-05 7.651695e-05 2.550565e-05
[3522,] 7.651695e-05 7.651695e-05 2.550565e-05
[3523,] 7.651695e-05 7.651695e-05 2.550565e-05
[3524,] 7.651695e-05 7.651695e-05 2.550565e-05
[3525,] 7.651695e-05 7.651695e-05 2.550565e-05
[3526,] 7.651695e-05 7.651695e-05 2.550565e-05
[3527,] 7.651695e-05 7.651695e-05 2.550565e-05
[3528,] 7.651695e-05 7.651695e-05 2.550565e-05
[3529,] 7.651695e-05 7.651695e-05 2.550565e-05
[3530,] 7.651696e-05 7.651695e-05 2.550565e-05
[3531,] 7.651695e-05 7.651695e-05 2.550565e-05
[3532,] 7.651695e-05 7.651695e-05 2.550565e-05
[3533,] 7.651695e-05 7.651695e-05 2.550565e-05
[3534,] 7.651695e-05 7.651695e-05 2.550565e-05
[3535,] 7.651695e-05 7.651695e-05 2.550565e-05
[3536,] 7.651695e-05 7.651695e-05 2.550565e-05
[3537,] 7.651695e-05 7.651695e-05 2.550565e-05
[3538,] 7.651695e-05 7.651695e-05 2.550565e-05
[3539,] 7.651695e-05 7.651695e-05 2.550565e-05
[3540,] 7.651695e-05 7.651695e-05 2.550565e-05
[3541,] 7.651695e-05 7.651695e-05 2.550565e-05
[3542,] 7.651695e-05 7.651695e-05 2.550565e-05
[3543,] 7.651695e-05 7.651695e-05 2.550565e-05
[3544,] 7.651695e-05 7.651695e-05 2.550565e-05
[3545,] 7.651695e-05 7.651695e-05 2.550565e-05
[3546,] 7.651695e-05 7.651695e-05 2.550565e-05
[3547,] 7.651695e-05 7.651695e-05 2.550565e-05
[3548,] 7.651695e-05 7.651695e-05 2.550565e-05
[3549,] 7.651695e-05 7.651695e-05 2.550565e-05
[3550,] 7.651695e-05 7.651695e-05 2.550565e-05
[3551,] 7.651695e-05 7.651695e-05 2.550565e-05
[3552,] 7.651695e-05 7.651695e-05 2.550565e-05
[3553,] 7.651695e-05 7.651695e-05 2.550565e-05
[3554,] 7.651695e-05 7.651695e-05 2.550565e-05
[3555,] 7.651695e-05 7.651695e-05 2.550565e-05
[3556,] 7.651695e-05 7.651695e-05 2.550565e-05
[3557,] 7.651695e-05 7.651695e-05 2.550565e-05
[3558,] 7.651695e-05 7.651695e-05 2.550565e-05
[3559,] 7.651695e-05 7.651695e-05 2.550565e-05
[3560,] 7.651695e-05 7.651695e-05 2.550565e-05
[3561,] 7.651695e-05 7.651695e-05 2.550565e-05
[3562,] 7.651695e-05 7.651695e-05 2.550565e-05
[3563,] 7.651695e-05 7.651695e-05 2.550565e-05
[3564,] 7.651695e-05 7.651695e-05 2.550565e-05
[3565,] 7.651695e-05 7.651695e-05 2.550565e-05
[3566,] 7.651695e-05 7.651695e-05 2.550565e-05
[3567,] 7.651695e-05 7.651695e-05 2.550565e-05
[3568,] 7.651695e-05 7.651695e-05 2.550565e-05
[3569,] 7.651695e-05 7.651695e-05 2.550565e-05
[3570,] 7.651695e-05 7.651695e-05 2.550565e-05
[3571,] 7.651695e-05 7.651695e-05 2.550565e-05
[3572,] 7.651695e-05 7.651695e-05 2.550565e-05
[3573,] 7.651696e-05 7.651695e-05 2.550565e-05
[3574,] 7.651695e-05 7.651695e-05 2.550565e-05
[3575,] 7.651695e-05 7.651695e-05 2.550565e-05
[3576,] 7.651695e-05 7.651695e-05 2.550565e-05
[3577,] 7.651695e-05 7.651695e-05 2.550565e-05
[3578,] 7.651695e-05 7.651695e-05 2.550565e-05
[3579,] 7.651695e-05 7.651695e-05 2.550565e-05
[3580,] 7.651695e-05 7.651695e-05 2.550565e-05
[3581,] 7.651695e-05 7.651695e-05 2.550565e-05
[3582,] 7.651695e-05 7.651695e-05 2.550565e-05
[3583,] 7.651695e-05 7.651695e-05 2.550565e-05
[3584,] 7.651695e-05 7.651695e-05 2.550565e-05
[3585,] 7.651695e-05 7.651695e-05 2.550565e-05
[3586,] 7.651695e-05 7.651695e-05 2.550565e-05
[3587,] 7.651695e-05 7.651695e-05 2.550565e-05
[3588,] 7.651695e-05 7.651695e-05 2.550565e-05
[3589,] 7.651695e-05 7.651695e-05 2.550565e-05
[3590,] 7.651695e-05 7.651695e-05 2.550565e-05
[3591,] 7.651695e-05 7.651695e-05 2.550565e-05
[3592,] 7.651695e-05 7.651695e-05 2.550565e-05
[3593,] 7.651695e-05 7.651695e-05 2.550565e-05
[3594,] 7.651695e-05 7.651695e-05 2.550565e-05
[3595,] 7.651695e-05 7.651695e-05 2.550565e-05
[3596,] 7.651695e-05 7.651695e-05 2.550565e-05
[3597,] 7.651695e-05 7.651695e-05 2.550565e-05
[3598,] 7.651695e-05 7.651695e-05 2.550565e-05
[3599,] 7.651695e-05 7.651695e-05 2.550565e-05
[3600,] 7.651695e-05 7.651695e-05 2.550565e-05
[3601,] 7.651695e-05 7.651695e-05 2.550565e-05
[3602,] 7.651695e-05 7.651695e-05 2.550565e-05
[3603,] 7.651695e-05 7.651695e-05 2.550565e-05
[3604,] 7.651695e-05 7.651695e-05 2.550565e-05
[3605,] 7.651695e-05 7.651695e-05 2.550565e-05
[3606,] 7.651695e-05 7.651695e-05 2.550565e-05
[3607,] 7.651695e-05 7.651695e-05 2.550565e-05
[3608,] 7.651695e-05 7.651695e-05 2.550565e-05
[3609,] 7.651695e-05 7.651695e-05 2.550565e-05
[3610,] 7.651695e-05 7.651695e-05 2.550565e-05
[3611,] 7.651695e-05 7.651695e-05 2.550565e-05
[3612,] 7.651696e-05 7.651695e-05 2.550565e-05
[3613,] 7.651695e-05 7.651695e-05 2.550565e-05
[3614,] 7.651695e-05 7.651695e-05 2.550565e-05
[3615,] 7.651695e-05 7.651695e-05 2.550565e-05
[3616,] 7.651695e-05 7.651695e-05 2.550565e-05
[3617,] 7.651695e-05 7.651695e-05 2.550565e-05
[3618,] 7.651695e-05 7.651695e-05 2.550565e-05
[3619,] 7.651695e-05 7.651695e-05 2.550565e-05
[3620,] 7.651695e-05 7.651695e-05 2.550565e-05
[3621,] 7.651695e-05 7.651695e-05 2.550565e-05
[3622,] 7.651695e-05 7.651695e-05 2.550565e-05
[3623,] 7.651695e-05 7.651695e-05 2.550565e-05
[3624,] 7.651695e-05 7.651695e-05 2.550565e-05
[3625,] 7.651695e-05 7.651695e-05 2.550565e-05
[3626,] 7.651695e-05 7.651695e-05 2.550565e-05
[3627,] 7.651695e-05 7.651695e-05 2.550565e-05
[3628,] 7.651695e-05 7.651695e-05 2.550565e-05
[3629,] 7.651695e-05 7.651695e-05 2.550565e-05
[3630,] 7.651695e-05 7.651695e-05 2.550565e-05
[3631,] 7.651695e-05 7.651695e-05 2.550565e-05
[3632,] 7.651695e-05 7.651695e-05 2.550565e-05
[3633,] 7.651696e-05 7.651695e-05 2.550565e-05
[3634,] 7.651695e-05 7.651695e-05 2.550565e-05
[3635,] 7.651695e-05 7.651695e-05 2.550565e-05
[3636,] 7.651695e-05 7.651695e-05 2.550565e-05
[3637,] 7.651695e-05 7.651695e-05 2.550565e-05
[3638,] 7.651695e-05 7.651695e-05 2.550565e-05
[3639,] 7.651695e-05 7.651695e-05 2.550565e-05
[3640,] 7.651695e-05 7.651695e-05 2.550565e-05
[3641,] 7.651695e-05 7.651695e-05 2.550565e-05
[3642,] 7.651695e-05 7.651695e-05 2.550565e-05
[3643,] 7.651695e-05 7.651695e-05 2.550565e-05
[3644,] 7.651695e-05 7.651695e-05 2.550565e-05
[3645,] 7.651695e-05 7.651695e-05 2.550565e-05
[3646,] 7.651695e-05 7.651695e-05 2.550565e-05
[3647,] 7.651695e-05 7.651695e-05 2.550565e-05
[3648,] 7.651695e-05 7.651695e-05 2.550565e-05
[3649,] 7.651695e-05 7.651695e-05 2.550565e-05
[3650,] 7.651695e-05 7.651695e-05 2.550565e-05
[3651,] 7.651695e-05 7.651695e-05 2.550565e-05
[3652,] 7.651695e-05 7.651695e-05 2.550565e-05
[3653,] 7.651695e-05 7.651695e-05 2.550565e-05
[3654,] 7.651695e-05 7.651695e-05 2.550565e-05
[3655,] 7.651695e-05 7.651695e-05 2.550565e-05
[3656,] 7.651695e-05 7.651695e-05 2.550565e-05
[3657,] 7.651695e-05 7.651695e-05 2.550565e-05
[3658,] 7.651695e-05 7.651695e-05 2.550565e-05
[3659,] 7.651695e-05 7.651695e-05 2.550565e-05
[3660,] 7.651695e-05 7.651695e-05 2.550565e-05
[3661,] 7.651695e-05 7.651695e-05 2.550565e-05
[3662,] 7.651695e-05 7.651695e-05 2.550565e-05
[3663,] 7.651695e-05 7.651695e-05 2.550565e-05
[3664,] 7.651695e-05 7.651695e-05 2.550565e-05
[3665,] 7.651695e-05 7.651695e-05 2.550565e-05
[3666,] 7.651695e-05 7.651695e-05 2.550565e-05
[3667,] 7.651695e-05 7.651695e-05 2.550565e-05
[3668,] 7.651695e-05 7.651695e-05 2.550565e-05
[3669,] 7.651695e-05 7.651695e-05 2.550565e-05
[3670,] 7.651695e-05 7.651695e-05 2.550565e-05
[3671,] 7.651696e-05 7.651695e-05 2.550565e-05
[3672,] 7.651695e-05 7.651695e-05 2.550565e-05
[3673,] 7.651695e-05 7.651695e-05 2.550565e-05
[3674,] 7.651695e-05 7.651695e-05 2.550565e-05
[3675,] 7.651695e-05 7.651695e-05 2.550565e-05
[3676,] 7.651695e-05 7.651695e-05 2.550565e-05
[3677,] 7.651695e-05 7.651695e-05 2.550565e-05
[3678,] 7.651695e-05 7.651695e-05 2.550565e-05
[3679,] 7.651695e-05 7.651695e-05 2.550565e-05
[3680,] 7.651695e-05 7.651695e-05 2.550565e-05
[3681,] 7.651695e-05 7.651695e-05 2.550565e-05
[3682,] 7.651695e-05 7.651695e-05 2.550565e-05
[3683,] 7.651695e-05 7.651695e-05 2.550565e-05
[3684,] 7.651695e-05 7.651695e-05 2.550565e-05
[3685,] 7.651695e-05 7.651695e-05 2.550565e-05
[3686,] 7.651695e-05 7.651695e-05 2.550565e-05
[3687,] 7.651695e-05 7.651695e-05 2.550565e-05
[3688,] 7.651695e-05 7.651695e-05 2.550565e-05
[3689,] 7.651695e-05 7.651695e-05 2.550565e-05
[3690,] 7.651695e-05 7.651695e-05 2.550565e-05
[3691,] 7.651695e-05 7.651695e-05 2.550565e-05
[3692,] 7.651695e-05 7.651695e-05 2.550565e-05
[3693,] 7.651695e-05 7.651695e-05 2.550565e-05
[3694,] 7.651695e-05 7.651695e-05 2.550565e-05
[3695,] 7.651695e-05 7.651695e-05 2.550565e-05
[3696,] 7.651695e-05 7.651695e-05 2.550565e-05
[3697,] 7.651695e-05 7.651695e-05 2.550565e-05
[3698,] 7.651695e-05 7.651695e-05 2.550565e-05
[3699,] 7.651695e-05 7.651695e-05 2.550565e-05
[3700,] 7.651695e-05 7.651695e-05 2.550565e-05
[3701,] 7.651695e-05 7.651695e-05 2.550565e-05
[3702,] 7.651695e-05 7.651695e-05 2.550565e-05
[3703,] 7.651695e-05 7.651695e-05 2.550565e-05
[3704,] 7.651695e-05 7.651695e-05 2.550565e-05
[3705,] 7.651695e-05 7.651695e-05 2.550565e-05
[3706,] 7.651695e-05 7.651695e-05 2.550565e-05
[3707,] 7.651695e-05 7.651695e-05 2.550565e-05
[3708,] 7.651695e-05 7.651695e-05 2.550565e-05
[3709,] 7.651695e-05 7.651695e-05 2.550565e-05
[3710,] 7.651695e-05 7.651695e-05 2.550565e-05
[3711,] 7.651695e-05 7.651695e-05 2.550565e-05
[3712,] 7.651695e-05 7.651695e-05 2.550565e-05
[3713,] 7.651695e-05 7.651695e-05 2.550565e-05
[3714,] 7.651695e-05 7.651695e-05 2.550565e-05
[3715,] 7.651695e-05 7.651695e-05 2.550565e-05
[3716,] 7.651695e-05 7.651695e-05 2.550565e-05
[3717,] 7.651695e-05 7.651695e-05 2.550565e-05
[3718,] 7.651695e-05 7.651695e-05 2.550565e-05
[3719,] 7.651695e-05 7.651695e-05 2.550565e-05
[3720,] 7.651695e-05 7.651695e-05 2.550565e-05
[3721,] 7.651695e-05 7.651695e-05 2.550565e-05
[3722,] 7.651695e-05 7.651695e-05 2.550565e-05
[3723,] 7.651695e-05 7.651695e-05 2.550565e-05
[3724,] 7.651695e-05 7.651695e-05 2.550565e-05
[3725,] 7.651695e-05 7.651695e-05 2.550565e-05
[3726,] 7.651695e-05 7.651695e-05 2.550565e-05
[3727,] 7.651695e-05 7.651695e-05 2.550565e-05
[3728,] 7.651695e-05 7.651695e-05 2.550565e-05
[3729,] 7.651695e-05 7.651695e-05 2.550565e-05
[3730,] 7.651695e-05 7.651695e-05 2.550565e-05
[3731,] 7.651695e-05 7.651695e-05 2.550565e-05
[3732,] 7.651695e-05 7.651695e-05 2.550565e-05
[3733,] 7.651695e-05 7.651695e-05 2.550565e-05
[3734,] 7.651695e-05 7.651695e-05 2.550565e-05
[3735,] 7.651695e-05 7.651695e-05 2.550565e-05
[3736,] 7.651695e-05 7.651695e-05 2.550565e-05
[3737,] 7.651695e-05 7.651695e-05 2.550565e-05
[3738,] 7.651695e-05 7.651695e-05 2.550565e-05
[3739,] 7.651695e-05 7.651695e-05 2.550565e-05
[3740,] 7.651695e-05 7.651695e-05 2.550565e-05
[3741,] 7.651695e-05 7.651695e-05 2.550565e-05
[3742,] 7.651695e-05 7.651695e-05 2.550565e-05
[3743,] 7.651695e-05 7.651695e-05 2.550565e-05
[3744,] 7.651695e-05 7.651695e-05 2.550565e-05
[3745,] 7.651695e-05 7.651695e-05 2.550565e-05
[3746,] 7.651695e-05 7.651695e-05 2.550565e-05
[3747,] 7.651695e-05 7.651695e-05 2.550565e-05
[3748,] 7.651695e-05 7.651695e-05 2.550565e-05
[3749,] 7.651695e-05 7.651695e-05 2.550565e-05
[3750,] 7.651695e-05 7.651695e-05 2.550565e-05
[3751,] 7.651695e-05 7.651695e-05 2.550565e-05
[3752,] 7.651695e-05 7.651695e-05 2.550565e-05
[3753,] 7.651695e-05 7.651695e-05 2.550565e-05
[3754,] 7.651695e-05 7.651695e-05 2.550565e-05
[3755,] 7.651695e-05 7.651695e-05 2.550565e-05
[3756,] 7.651695e-05 7.651695e-05 2.550565e-05
[3757,] 7.651695e-05 7.651695e-05 2.550565e-05
[3758,] 7.651695e-05 7.651695e-05 2.550565e-05
[3759,] 7.651695e-05 7.651695e-05 2.550565e-05
[3760,] 7.651695e-05 7.651695e-05 2.550565e-05
[3761,] 7.651695e-05 7.651695e-05 2.550565e-05
[3762,] 7.651695e-05 7.651695e-05 2.550565e-05
[3763,] 7.651695e-05 7.651695e-05 2.550565e-05
[3764,] 7.651695e-05 7.651695e-05 2.550565e-05
[3765,] 7.651695e-05 7.651695e-05 2.550565e-05
[3766,] 7.651695e-05 7.651695e-05 2.550565e-05
[3767,] 7.651695e-05 7.651695e-05 2.550565e-05
[3768,] 7.651695e-05 7.651695e-05 2.550565e-05
[3769,] 7.651695e-05 7.651695e-05 2.550565e-05
[3770,] 7.651695e-05 7.651695e-05 2.550565e-05
[3771,] 7.651695e-05 7.651695e-05 2.550565e-05
[3772,] 7.651695e-05 7.651695e-05 2.550565e-05
[3773,] 7.651695e-05 7.651695e-05 2.550565e-05
[3774,] 7.651695e-05 7.651695e-05 2.550565e-05
[3775,] 7.651695e-05 7.651695e-05 2.550565e-05
[3776,] 7.651695e-05 7.651695e-05 2.550565e-05
[3777,] 7.651695e-05 7.651695e-05 2.550565e-05
[3778,] 7.651695e-05 7.651695e-05 2.550565e-05
[3779,] 7.651695e-05 7.651695e-05 2.550565e-05
[3780,] 7.651695e-05 7.651695e-05 2.550565e-05
[3781,] 7.651695e-05 7.651695e-05 2.550565e-05
[3782,] 7.651695e-05 7.651695e-05 2.550565e-05
[3783,] 7.651695e-05 7.651695e-05 2.550565e-05
[3784,] 7.651695e-05 7.651695e-05 2.550565e-05
[3785,] 7.651695e-05 7.651695e-05 2.550565e-05
[3786,] 7.651695e-05 7.651695e-05 2.550565e-05
[3787,] 7.651695e-05 7.651695e-05 2.550565e-05
[3788,] 7.651695e-05 7.651695e-05 2.550565e-05
[3789,] 7.651695e-05 7.651695e-05 2.550565e-05
[3790,] 7.651695e-05 7.651695e-05 2.550565e-05
[3791,] 7.651695e-05 7.651695e-05 2.550565e-05
[3792,] 7.651695e-05 7.651695e-05 2.550565e-05
[3793,] 7.651695e-05 7.651695e-05 2.550565e-05
[3794,] 7.651695e-05 7.651695e-05 2.550565e-05
[3795,] 7.651695e-05 7.651695e-05 2.550565e-05
[3796,] 7.651695e-05 7.651695e-05 2.550565e-05
[3797,] 7.651695e-05 7.651695e-05 2.550565e-05
[3798,] 7.651695e-05 7.651695e-05 2.550565e-05
[3799,] 7.651695e-05 7.651695e-05 2.550565e-05
[3800,] 7.651695e-05 7.651695e-05 2.550565e-05
[3801,] 7.651695e-05 7.651695e-05 2.550565e-05
[3802,] 7.651695e-05 7.651695e-05 2.550565e-05
[3803,] 7.651695e-05 7.651695e-05 2.550565e-05
[3804,] 7.651695e-05 7.651695e-05 2.550565e-05
[3805,] 7.651695e-05 7.651695e-05 2.550565e-05
[3806,] 7.651695e-05 7.651695e-05 2.550565e-05
[3807,] 7.651695e-05 7.651695e-05 2.550565e-05
[3808,] 7.651695e-05 7.651695e-05 2.550565e-05
[3809,] 7.651695e-05 7.651695e-05 2.550565e-05
[3810,] 7.651695e-05 7.651695e-05 2.550565e-05
[3811,] 7.651695e-05 7.651695e-05 2.550565e-05
[3812,] 7.651695e-05 7.651695e-05 2.550565e-05
[3813,] 7.651695e-05 7.651695e-05 2.550565e-05
[3814,] 7.651695e-05 7.651695e-05 2.550565e-05
[3815,] 7.651695e-05 7.651695e-05 2.550565e-05
[3816,] 7.651695e-05 7.651695e-05 2.550565e-05
[3817,] 7.651695e-05 7.651695e-05 2.550565e-05
[3818,] 7.651695e-05 7.651695e-05 2.550565e-05
[3819,] 7.651695e-05 7.651695e-05 2.550565e-05
[3820,] 7.651695e-05 7.651695e-05 2.550565e-05
[3821,] 7.651695e-05 7.651695e-05 2.550565e-05
[3822,] 7.651695e-05 7.651695e-05 2.550565e-05
[3823,] 7.651695e-05 7.651695e-05 2.550565e-05
[3824,] 7.651695e-05 7.651695e-05 2.550565e-05
[3825,] 7.651695e-05 7.651695e-05 2.550565e-05
[3826,] 7.651695e-05 7.651695e-05 2.550565e-05
[3827,] 7.651695e-05 7.651695e-05 2.550565e-05
[3828,] 7.651695e-05 7.651695e-05 2.550565e-05
[3829,] 7.651695e-05 7.651695e-05 2.550565e-05
[3830,] 7.651695e-05 7.651695e-05 2.550565e-05
[3831,] 7.651695e-05 7.651695e-05 2.550565e-05
[3832,] 7.651695e-05 7.651695e-05 2.550565e-05
[3833,] 7.651695e-05 7.651695e-05 2.550565e-05
[3834,] 7.651695e-05 7.651695e-05 2.550565e-05
[3835,] 7.651695e-05 7.651695e-05 2.550565e-05
[3836,] 7.651695e-05 7.651695e-05 2.550565e-05
[3837,] 7.651696e-05 7.651695e-05 2.550565e-05
[3838,] 7.651695e-05 7.651695e-05 2.550565e-05
[3839,] 7.651695e-05 7.651695e-05 2.550565e-05
[3840,] 7.651695e-05 7.651695e-05 2.550565e-05
[3841,] 7.651696e-05 7.651695e-05 2.550565e-05
[3842,] 7.651695e-05 7.651695e-05 2.550565e-05
[3843,] 7.651695e-05 7.651695e-05 2.550565e-05
[3844,] 7.651695e-05 7.651695e-05 2.550565e-05
[3845,] 7.651695e-05 7.651695e-05 2.550565e-05
[3846,] 7.651695e-05 7.651695e-05 2.550565e-05
[3847,] 7.651695e-05 7.651695e-05 2.550565e-05
[3848,] 7.651696e-05 7.651695e-05 2.550565e-05
[3849,] 7.651695e-05 7.651695e-05 2.550565e-05
[3850,] 7.651695e-05 7.651695e-05 2.550565e-05
[3851,] 7.651695e-05 7.651695e-05 2.550565e-05
[3852,] 7.651695e-05 7.651695e-05 2.550565e-05
[3853,] 7.651695e-05 7.651695e-05 2.550565e-05
[3854,] 7.651695e-05 7.651695e-05 2.550565e-05
[3855,] 7.651695e-05 7.651695e-05 2.550565e-05
[3856,] 7.651695e-05 7.651695e-05 2.550565e-05
[3857,] 7.651695e-05 7.651695e-05 2.550565e-05
[3858,] 7.651695e-05 7.651695e-05 2.550565e-05
[3859,] 7.651695e-05 7.651695e-05 2.550565e-05
[3860,] 7.651695e-05 7.651695e-05 2.550565e-05
[3861,] 7.651695e-05 7.651695e-05 2.550565e-05
[3862,] 7.651695e-05 7.651695e-05 2.550565e-05
[3863,] 7.651696e-05 7.651695e-05 2.550565e-05
[3864,] 7.651696e-05 7.651695e-05 2.550565e-05
[3865,] 7.651695e-05 7.651695e-05 2.550565e-05
[3866,] 7.651695e-05 7.651695e-05 2.550565e-05
[3867,] 7.651695e-05 7.651695e-05 2.550565e-05
[3868,] 7.651695e-05 7.651695e-05 2.550565e-05
[3869,] 7.651695e-05 7.651695e-05 2.550565e-05
[3870,] 7.651695e-05 7.651695e-05 2.550565e-05
[3871,] 7.651695e-05 7.651695e-05 2.550565e-05
[3872,] 7.651695e-05 7.651695e-05 2.550565e-05
[3873,] 7.651695e-05 7.651695e-05 2.550565e-05
[3874,] 7.651695e-05 7.651695e-05 2.550565e-05
[3875,] 7.651695e-05 7.651695e-05 2.550565e-05
[3876,] 7.651695e-05 7.651695e-05 2.550565e-05
[3877,] 7.651695e-05 7.651695e-05 2.550565e-05
[3878,] 7.651695e-05 7.651695e-05 2.550565e-05
[3879,] 7.651695e-05 7.651695e-05 2.550565e-05
[3880,] 7.651695e-05 7.651695e-05 2.550565e-05
[3881,] 7.651695e-05 7.651695e-05 2.550565e-05
[3882,] 7.651695e-05 7.651695e-05 2.550565e-05
[3883,] 7.651695e-05 7.651695e-05 2.550565e-05
[3884,] 7.651695e-05 7.651695e-05 2.550565e-05
[3885,] 7.651695e-05 7.651695e-05 2.550565e-05
[3886,] 7.651695e-05 7.651695e-05 2.550565e-05
[3887,] 7.651695e-05 7.651695e-05 2.550565e-05
[3888,] 7.651695e-05 7.651695e-05 2.550565e-05
[3889,] 7.651695e-05 7.651695e-05 2.550565e-05
[3890,] 7.651695e-05 7.651695e-05 2.550565e-05
[3891,] 7.651695e-05 7.651695e-05 2.550565e-05
[3892,] 7.651695e-05 7.651695e-05 2.550565e-05
[3893,] 7.651695e-05 7.651695e-05 2.550565e-05
[3894,] 7.651695e-05 7.651695e-05 2.550565e-05
[3895,] 7.651695e-05 7.651695e-05 2.550565e-05
[3896,] 7.651695e-05 7.651695e-05 2.550565e-05
[3897,] 7.651695e-05 7.651695e-05 2.550565e-05
[3898,] 7.651695e-05 7.651695e-05 2.550565e-05
[3899,] 7.651695e-05 7.651695e-05 2.550565e-05
[3900,] 7.651695e-05 7.651695e-05 2.550565e-05
[3901,] 7.651695e-05 7.651695e-05 2.550565e-05
[3902,] 7.651695e-05 7.651695e-05 2.550565e-05
[3903,] 7.651695e-05 7.651695e-05 2.550565e-05
[3904,] 7.651695e-05 7.651695e-05 2.550565e-05
[3905,] 7.651695e-05 7.651695e-05 2.550565e-05
[3906,] 7.651695e-05 7.651695e-05 2.550565e-05
[3907,] 7.651695e-05 7.651695e-05 2.550565e-05
[3908,] 7.651695e-05 7.651695e-05 2.550565e-05
[3909,] 7.651695e-05 7.651695e-05 2.550565e-05
[3910,] 7.651695e-05 7.651695e-05 2.550565e-05
[3911,] 7.651695e-05 7.651695e-05 2.550565e-05
[3912,] 7.651695e-05 7.651695e-05 2.550565e-05
[3913,] 7.651695e-05 7.651695e-05 2.550565e-05
[3914,] 7.651695e-05 7.651695e-05 2.550565e-05
[3915,] 7.651695e-05 7.651695e-05 2.550565e-05
[3916,] 7.651695e-05 7.651695e-05 2.550565e-05
[3917,] 7.651695e-05 7.651695e-05 2.550565e-05
[3918,] 7.651695e-05 7.651695e-05 2.550565e-05
[3919,] 7.651695e-05 7.651695e-05 2.550565e-05
[3920,] 7.651695e-05 7.651695e-05 2.550565e-05
[3921,] 7.651695e-05 7.651695e-05 2.550565e-05
[3922,] 7.651695e-05 7.651695e-05 2.550565e-05
[3923,] 7.651695e-05 7.651695e-05 2.550565e-05
[3924,] 7.651695e-05 7.651695e-05 2.550565e-05
[3925,] 7.651695e-05 7.651695e-05 2.550565e-05
[3926,] 7.651695e-05 7.651695e-05 2.550565e-05
[3927,] 7.651695e-05 7.651695e-05 2.550565e-05
[3928,] 7.651695e-05 7.651695e-05 2.550565e-05
[3929,] 7.651695e-05 7.651695e-05 2.550565e-05
[3930,] 7.651695e-05 7.651695e-05 2.550565e-05
[3931,] 7.651695e-05 7.651695e-05 2.550565e-05
[3932,] 7.651695e-05 7.651695e-05 2.550565e-05
[3933,] 7.651695e-05 7.651695e-05 2.550565e-05
[3934,] 7.651695e-05 7.651695e-05 2.550565e-05
[3935,] 7.651695e-05 7.651695e-05 2.550565e-05
[3936,] 7.651695e-05 7.651695e-05 2.550565e-05
[3937,] 7.651695e-05 7.651695e-05 2.550565e-05
[3938,] 7.651695e-05 7.651695e-05 2.550565e-05
[3939,] 7.651695e-05 7.651695e-05 2.550565e-05
[3940,] 7.651695e-05 7.651695e-05 2.550565e-05
[3941,] 7.651695e-05 7.651695e-05 2.550565e-05
[3942,] 7.651695e-05 7.651695e-05 2.550565e-05
[3943,] 7.651695e-05 7.651695e-05 2.550565e-05
[3944,] 7.651695e-05 7.651695e-05 2.550565e-05
[3945,] 7.651695e-05 7.651695e-05 2.550565e-05
[3946,] 7.651695e-05 7.651695e-05 2.550565e-05
[3947,] 7.651695e-05 7.651695e-05 2.550565e-05
[3948,] 7.651695e-05 7.651695e-05 2.550565e-05
[3949,] 7.651695e-05 7.651695e-05 2.550565e-05
[3950,] 7.651695e-05 7.651695e-05 2.550565e-05
[3951,] 7.651695e-05 7.651695e-05 2.550565e-05
[3952,] 7.651695e-05 7.651695e-05 2.550565e-05
[3953,] 7.651695e-05 7.651695e-05 2.550565e-05
[3954,] 7.651695e-05 7.651695e-05 2.550565e-05
[3955,] 7.651695e-05 7.651695e-05 2.550565e-05
[3956,] 7.651695e-05 7.651695e-05 2.550565e-05
[3957,] 7.651695e-05 7.651695e-05 2.550565e-05
[3958,] 7.651695e-05 7.651695e-05 2.550565e-05
[3959,] 7.651695e-05 7.651695e-05 2.550565e-05
[3960,] 7.651695e-05 7.651695e-05 2.550565e-05
[3961,] 7.651695e-05 7.651695e-05 2.550565e-05
[3962,] 7.651695e-05 7.651695e-05 2.550565e-05
[3963,] 7.651695e-05 7.651695e-05 2.550565e-05
[3964,] 7.651695e-05 7.651695e-05 2.550565e-05
[3965,] 7.651695e-05 7.651695e-05 2.550565e-05
[3966,] 7.651695e-05 7.651695e-05 2.550565e-05
[3967,] 7.651695e-05 7.651695e-05 2.550565e-05
[3968,] 7.651695e-05 7.651695e-05 2.550565e-05
[3969,] 7.651695e-05 7.651695e-05 2.550565e-05
[3970,] 7.651695e-05 7.651695e-05 2.550565e-05
[3971,] 7.651695e-05 7.651695e-05 2.550565e-05
[3972,] 7.651695e-05 7.651695e-05 2.550565e-05
[3973,] 7.651695e-05 7.651695e-05 2.550565e-05
[3974,] 7.651695e-05 7.651695e-05 2.550565e-05
[3975,] 7.651695e-05 7.651695e-05 2.550565e-05
[3976,] 7.651695e-05 7.651695e-05 2.550565e-05
[3977,] 7.651695e-05 7.651695e-05 2.550565e-05
[3978,] 7.651695e-05 7.651695e-05 2.550565e-05
[3979,] 7.651695e-05 7.651695e-05 2.550565e-05
[3980,] 7.651695e-05 7.651695e-05 2.550565e-05
[3981,] 7.651695e-05 7.651695e-05 2.550565e-05
[3982,] 7.651695e-05 7.651695e-05 2.550565e-05
[3983,] 7.651695e-05 7.651695e-05 2.550565e-05
[3984,] 7.651695e-05 7.651695e-05 2.550565e-05
[3985,] 7.651695e-05 7.651695e-05 2.550565e-05
[3986,] 7.651695e-05 7.651695e-05 2.550565e-05
[3987,] 7.651695e-05 7.651695e-05 2.550565e-05
[3988,] 7.651695e-05 7.651695e-05 2.550565e-05
[3989,] 7.651695e-05 7.651695e-05 2.550565e-05
[3990,] 7.651696e-05 7.651695e-05 2.550565e-05
[3991,] 7.651696e-05 7.651695e-05 2.550565e-05
[3992,] 7.651696e-05 7.651695e-05 2.550565e-05
[3993,] 7.651695e-05 7.651695e-05 2.550565e-05
[3994,] 7.651695e-05 7.651695e-05 2.550565e-05
[3995,] 7.651695e-05 7.651695e-05 2.550565e-05
[3996,] 7.651695e-05 7.651695e-05 2.550565e-05
[3997,] 7.651695e-05 7.651695e-05 2.550565e-05
[3998,] 7.651695e-05 7.651695e-05 2.550565e-05
[3999,] 7.651695e-05 7.651695e-05 2.550565e-05
[4000,] 7.651695e-05 7.651695e-05 2.550565e-05
[4001,] 7.651695e-05 7.651695e-05 2.550565e-05
[4002,] 7.651695e-05 7.651695e-05 2.550565e-05
[4003,] 7.651695e-05 7.651695e-05 2.550565e-05
[4004,] 7.651696e-05 7.651695e-05 2.550565e-05
[4005,] 7.651695e-05 7.651695e-05 2.550565e-05
[4006,] 7.651696e-05 7.651695e-05 2.550565e-05
[4007,] 7.651695e-05 7.651695e-05 2.550565e-05
[4008,] 7.651695e-05 7.651695e-05 2.550565e-05
[4009,] 7.651696e-05 7.651695e-05 2.550565e-05
[4010,] 7.651696e-05 7.651695e-05 2.550565e-05
[4011,] 7.651696e-05 7.651695e-05 2.550565e-05
[4012,] 7.651695e-05 7.651695e-05 2.550565e-05
[4013,] 7.651696e-05 7.651695e-05 2.550565e-05
[4014,] 7.651696e-05 7.651695e-05 2.550565e-05
[4015,] 7.651696e-05 7.651695e-05 2.550565e-05
[4016,] 7.651696e-05 7.651695e-05 2.550565e-05
[4017,] 7.651695e-05 7.651695e-05 2.550565e-05
[4018,] 7.651695e-05 7.651695e-05 2.550565e-05
[4019,] 7.651696e-05 7.651695e-05 2.550565e-05
[4020,] 7.651696e-05 7.651695e-05 2.550565e-05
[4021,] 7.651695e-05 7.651695e-05 2.550565e-05
[4022,] 7.651696e-05 7.651695e-05 2.550565e-05
[4023,] 7.651696e-05 7.651695e-05 2.550565e-05
[4024,] 7.651695e-05 7.651695e-05 2.550565e-05
[4025,] 7.651695e-05 7.651695e-05 2.550565e-05
[4026,] 7.651695e-05 7.651695e-05 2.550565e-05
[4027,] 7.651696e-05 7.651695e-05 2.550565e-05
[4028,] 7.651695e-05 7.651695e-05 2.550565e-05
[4029,] 7.651695e-05 7.651695e-05 2.550565e-05
[4030,] 7.651695e-05 7.651695e-05 2.550565e-05
[4031,] 7.651695e-05 7.651695e-05 2.550565e-05
[4032,] 7.651695e-05 7.651695e-05 2.550565e-05
[4033,] 7.651695e-05 7.651695e-05 2.550565e-05
[4034,] 7.651695e-05 7.651695e-05 2.550565e-05
[4035,] 7.651695e-05 7.651695e-05 2.550565e-05
[4036,] 7.651696e-05 7.651695e-05 2.550565e-05
[4037,] 7.651696e-05 7.651695e-05 2.550565e-05
[4038,] 7.651695e-05 7.651695e-05 2.550565e-05
[4039,] 7.651696e-05 7.651695e-05 2.550565e-05
[4040,] 7.651695e-05 7.651695e-05 2.550565e-05
[4041,] 7.651695e-05 7.651695e-05 2.550565e-05
[4042,] 7.651695e-05 7.651695e-05 2.550565e-05
[4043,] 7.651695e-05 7.651695e-05 2.550565e-05
[4044,] 7.651695e-05 7.651695e-05 2.550565e-05
[4045,] 7.651695e-05 7.651695e-05 2.550565e-05
[4046,] 7.651695e-05 7.651695e-05 2.550565e-05
[4047,] 7.651695e-05 7.651695e-05 2.550565e-05
[4048,] 7.651695e-05 7.651695e-05 2.550565e-05
[4049,] 7.651695e-05 7.651695e-05 2.550565e-05
[4050,] 7.651695e-05 7.651695e-05 2.550565e-05
[4051,] 7.651695e-05 7.651695e-05 2.550565e-05
[4052,] 7.651695e-05 7.651695e-05 2.550565e-05
[4053,] 7.651695e-05 7.651695e-05 2.550565e-05
[4054,] 7.651695e-05 7.651695e-05 2.550565e-05
[4055,] 7.651695e-05 7.651695e-05 2.550565e-05
[4056,] 7.651696e-05 7.651695e-05 2.550565e-05
[4057,] 7.651695e-05 7.651695e-05 2.550565e-05
[4058,] 7.651696e-05 7.651695e-05 2.550565e-05
[4059,] 7.651695e-05 7.651695e-05 2.550565e-05
[4060,] 7.651696e-05 7.651695e-05 2.550565e-05
[4061,] 7.651696e-05 7.651695e-05 2.550565e-05
[4062,] 7.651696e-05 7.651695e-05 2.550565e-05
[4063,] 7.651695e-05 7.651695e-05 2.550565e-05
[4064,] 7.651696e-05 7.651695e-05 2.550565e-05
[4065,] 7.651696e-05 7.651695e-05 2.550565e-05
[4066,] 7.651696e-05 7.651695e-05 2.550565e-05
[4067,] 7.651696e-05 7.651695e-05 2.550565e-05
[4068,] 7.651695e-05 7.651695e-05 2.550565e-05
[4069,] 7.651696e-05 7.651695e-05 2.550565e-05
[4070,] 7.651696e-05 7.651695e-05 2.550565e-05
[4071,] 7.651696e-05 7.651695e-05 2.550565e-05
[4072,] 7.651695e-05 7.651695e-05 2.550565e-05
[4073,] 7.651695e-05 7.651695e-05 2.550565e-05
[4074,] 7.651695e-05 7.651695e-05 2.550565e-05
[4075,] 7.651695e-05 7.651695e-05 2.550565e-05
[4076,] 7.651695e-05 7.651695e-05 2.550565e-05
[4077,] 7.651695e-05 7.651695e-05 2.550565e-05
[4078,] 7.651695e-05 7.651695e-05 2.550565e-05
[4079,] 7.651695e-05 7.651695e-05 2.550565e-05
[4080,] 7.651695e-05 7.651695e-05 2.550565e-05
[4081,] 7.651695e-05 7.651695e-05 2.550565e-05
[4082,] 7.651695e-05 7.651695e-05 2.550565e-05
[4083,] 7.651695e-05 7.651695e-05 2.550565e-05
[4084,] 7.651695e-05 7.651695e-05 2.550565e-05
[4085,] 7.651695e-05 7.651695e-05 2.550565e-05
[4086,] 7.651695e-05 7.651695e-05 2.550565e-05
[4087,] 7.651695e-05 7.651695e-05 2.550565e-05
[4088,] 7.651695e-05 7.651695e-05 2.550565e-05
[4089,] 7.651695e-05 7.651695e-05 2.550565e-05
[4090,] 7.651695e-05 7.651695e-05 2.550565e-05
[4091,] 7.651695e-05 7.651695e-05 2.550565e-05
[4092,] 7.651695e-05 7.651695e-05 2.550565e-05
[4093,] 7.651695e-05 7.651695e-05 2.550565e-05
[4094,] 7.651695e-05 7.651695e-05 2.550565e-05
[4095,] 7.651695e-05 7.651695e-05 2.550565e-05
[4096,] 7.651695e-05 7.651695e-05 2.550565e-05
[4097,] 7.651695e-05 7.651695e-05 2.550565e-05
[4098,] 7.651695e-05 7.651695e-05 2.550565e-05
[4099,] 7.651695e-05 7.651695e-05 2.550565e-05
[4100,] 7.651695e-05 7.651695e-05 2.550565e-05
[4101,] 7.651695e-05 7.651695e-05 2.550565e-05
[4102,] 7.651695e-05 7.651695e-05 2.550565e-05
[4103,] 7.651695e-05 7.651695e-05 2.550565e-05
[4104,] 7.651695e-05 7.651695e-05 2.550565e-05
[4105,] 7.651695e-05 7.651695e-05 2.550565e-05
[4106,] 7.651695e-05 7.651695e-05 2.550565e-05
[4107,] 7.651695e-05 7.651695e-05 2.550565e-05
[4108,] 7.651695e-05 7.651695e-05 2.550565e-05
[4109,] 7.651695e-05 7.651695e-05 2.550565e-05
[4110,] 7.651695e-05 7.651695e-05 2.550565e-05
[4111,] 7.651695e-05 7.651695e-05 2.550565e-05
[4112,] 7.651695e-05 7.651695e-05 2.550565e-05
[4113,] 7.651695e-05 7.651695e-05 2.550565e-05
[4114,] 7.651696e-05 7.651695e-05 2.550565e-05
[4115,] 7.651695e-05 7.651695e-05 2.550565e-05
[4116,] 7.651695e-05 7.651695e-05 2.550565e-05
[4117,] 7.651695e-05 7.651695e-05 2.550565e-05
[4118,] 7.651695e-05 7.651695e-05 2.550565e-05
[4119,] 7.651695e-05 7.651695e-05 2.550565e-05
[4120,] 7.651695e-05 7.651695e-05 2.550565e-05
[4121,] 7.651695e-05 7.651695e-05 2.550565e-05
[4122,] 7.651695e-05 7.651695e-05 2.550565e-05
[4123,] 7.651695e-05 7.651695e-05 2.550565e-05
[4124,] 7.651695e-05 7.651695e-05 2.550565e-05
[4125,] 7.651695e-05 7.651695e-05 2.550565e-05
[4126,] 7.651695e-05 7.651695e-05 2.550565e-05
[4127,] 7.651695e-05 7.651695e-05 2.550565e-05
[4128,] 7.651695e-05 7.651695e-05 2.550565e-05
[4129,] 7.651695e-05 7.651695e-05 2.550565e-05
[4130,] 7.651695e-05 7.651695e-05 2.550565e-05
[4131,] 7.651695e-05 7.651695e-05 2.550565e-05
[4132,] 7.651695e-05 7.651695e-05 2.550565e-05
[4133,] 7.651695e-05 7.651695e-05 2.550565e-05
[4134,] 7.651695e-05 7.651695e-05 2.550565e-05
[4135,] 7.651695e-05 7.651695e-05 2.550565e-05
[4136,] 7.651695e-05 7.651695e-05 2.550565e-05
[4137,] 7.651695e-05 7.651695e-05 2.550565e-05
[4138,] 7.651695e-05 7.651695e-05 2.550565e-05
[4139,] 7.651695e-05 7.651695e-05 2.550565e-05
[4140,] 7.651695e-05 7.651695e-05 2.550565e-05
[4141,] 7.651695e-05 7.651695e-05 2.550565e-05
[4142,] 7.651695e-05 7.651695e-05 2.550565e-05
[4143,] 7.651695e-05 7.651695e-05 2.550565e-05
[4144,] 7.651695e-05 7.651695e-05 2.550565e-05
[4145,] 7.651695e-05 7.651695e-05 2.550565e-05
[4146,] 7.651695e-05 7.651695e-05 2.550565e-05
[4147,] 7.651695e-05 7.651695e-05 2.550565e-05
[4148,] 7.651695e-05 7.651695e-05 2.550565e-05
[4149,] 7.651695e-05 7.651695e-05 2.550565e-05
[4150,] 7.651695e-05 7.651695e-05 2.550565e-05
[4151,] 7.651695e-05 7.651695e-05 2.550565e-05
[4152,] 7.651695e-05 7.651695e-05 2.550565e-05
[4153,] 7.651695e-05 7.651695e-05 2.550565e-05
[4154,] 7.651695e-05 7.651695e-05 2.550565e-05
[4155,] 7.651695e-05 7.651695e-05 2.550565e-05
[4156,] 7.651695e-05 7.651695e-05 2.550565e-05
[4157,] 7.651695e-05 7.651695e-05 2.550565e-05
[4158,] 7.651695e-05 7.651695e-05 2.550565e-05
[4159,] 7.651695e-05 7.651695e-05 2.550565e-05
[4160,] 7.651695e-05 7.651695e-05 2.550565e-05
[4161,] 7.651695e-05 7.651695e-05 2.550565e-05
[4162,] 7.651695e-05 7.651695e-05 2.550565e-05
[4163,] 7.651695e-05 7.651695e-05 2.550565e-05
[4164,] 7.651695e-05 7.651695e-05 2.550565e-05
[4165,] 7.651695e-05 7.651695e-05 2.550565e-05
[4166,] 7.651695e-05 7.651695e-05 2.550565e-05
[4167,] 7.651695e-05 7.651695e-05 2.550565e-05
[4168,] 7.651695e-05 7.651695e-05 2.550565e-05
[4169,] 7.651695e-05 7.651695e-05 2.550565e-05
[4170,] 7.651695e-05 7.651695e-05 2.550565e-05
[4171,] 7.651695e-05 7.651695e-05 2.550565e-05
[4172,] 7.651695e-05 7.651695e-05 2.550565e-05
[4173,] 7.651695e-05 7.651695e-05 2.550565e-05
[4174,] 7.651695e-05 7.651695e-05 2.550565e-05
[4175,] 7.651695e-05 7.651695e-05 2.550565e-05
[4176,] 7.651695e-05 7.651695e-05 2.550565e-05
[4177,] 7.651695e-05 7.651695e-05 2.550565e-05
[4178,] 7.651695e-05 7.651695e-05 2.550565e-05
[4179,] 7.651695e-05 7.651695e-05 2.550565e-05
[4180,] 7.651695e-05 7.651695e-05 2.550565e-05
[4181,] 7.651695e-05 7.651695e-05 2.550565e-05
[4182,] 7.651695e-05 7.651695e-05 2.550565e-05
[4183,] 7.651695e-05 7.651695e-05 2.550565e-05
[4184,] 7.651695e-05 7.651695e-05 2.550565e-05
[4185,] 7.651695e-05 7.651695e-05 2.550565e-05
[4186,] 7.651695e-05 7.651695e-05 2.550565e-05
[4187,] 7.651695e-05 7.651695e-05 2.550565e-05
[4188,] 7.651695e-05 7.651695e-05 2.550565e-05
[4189,] 7.651695e-05 7.651695e-05 2.550565e-05
[4190,] 7.651695e-05 7.651695e-05 2.550565e-05
[4191,] 7.651695e-05 7.651695e-05 2.550565e-05
[4192,] 7.651695e-05 7.651695e-05 2.550565e-05
[4193,] 7.651695e-05 7.651695e-05 2.550565e-05
[4194,] 7.651695e-05 7.651695e-05 2.550565e-05
[4195,] 7.651695e-05 7.651695e-05 2.550565e-05
[4196,] 7.651695e-05 7.651695e-05 2.550565e-05
[4197,] 7.651695e-05 7.651695e-05 2.550565e-05
[4198,] 7.651695e-05 7.651695e-05 2.550565e-05
[4199,] 7.651695e-05 7.651695e-05 2.550565e-05
[4200,] 7.651695e-05 7.651695e-05 2.550565e-05
[4201,] 7.651695e-05 7.651695e-05 2.550565e-05
[4202,] 7.651695e-05 7.651695e-05 2.550565e-05
[4203,] 7.651695e-05 7.651695e-05 2.550565e-05
[4204,] 7.651695e-05 7.651695e-05 2.550565e-05
[4205,] 7.651695e-05 7.651695e-05 2.550565e-05
[4206,] 7.651695e-05 7.651695e-05 2.550565e-05
[4207,] 7.651695e-05 7.651695e-05 2.550565e-05
[4208,] 7.651695e-05 7.651695e-05 2.550565e-05
[4209,] 7.651695e-05 7.651695e-05 2.550565e-05
[4210,] 7.651695e-05 7.651695e-05 2.550565e-05
[4211,] 7.651695e-05 7.651695e-05 2.550565e-05
[4212,] 7.651695e-05 7.651695e-05 2.550565e-05
[4213,] 7.651695e-05 7.651695e-05 2.550565e-05
[4214,] 7.651695e-05 7.651695e-05 2.550565e-05
[4215,] 7.651695e-05 7.651695e-05 2.550565e-05
[4216,] 7.651695e-05 7.651695e-05 2.550565e-05
[4217,] 7.651695e-05 7.651695e-05 2.550565e-05
[4218,] 7.651695e-05 7.651695e-05 2.550565e-05
[4219,] 7.651695e-05 7.651695e-05 2.550565e-05
[4220,] 7.651695e-05 7.651695e-05 2.550565e-05
[4221,] 7.651695e-05 7.651695e-05 2.550565e-05
[4222,] 7.651695e-05 7.651695e-05 2.550565e-05
[4223,] 7.651696e-05 7.651695e-05 2.550565e-05
[4224,] 7.651695e-05 7.651695e-05 2.550565e-05
[4225,] 7.651695e-05 7.651695e-05 2.550565e-05
[4226,] 7.651695e-05 7.651695e-05 2.550565e-05
[4227,] 7.651695e-05 7.651695e-05 2.550565e-05
[4228,] 7.651695e-05 7.651695e-05 2.550565e-05
[4229,] 7.651695e-05 7.651695e-05 2.550565e-05
[4230,] 7.651695e-05 7.651695e-05 2.550565e-05
[4231,] 7.651695e-05 7.651695e-05 2.550565e-05
[4232,] 7.651695e-05 7.651695e-05 2.550565e-05
[4233,] 7.651695e-05 7.651695e-05 2.550565e-05
[4234,] 7.651695e-05 7.651695e-05 2.550565e-05
[4235,] 7.651695e-05 7.651695e-05 2.550565e-05
[4236,] 7.651695e-05 7.651695e-05 2.550565e-05
[4237,] 7.651695e-05 7.651695e-05 2.550565e-05
[4238,] 7.651695e-05 7.651695e-05 2.550565e-05
[4239,] 7.651695e-05 7.651695e-05 2.550565e-05
[4240,] 7.651695e-05 7.651695e-05 2.550565e-05
[4241,] 7.651695e-05 7.651695e-05 2.550565e-05
[4242,] 7.651695e-05 7.651695e-05 2.550565e-05
[4243,] 7.651695e-05 7.651695e-05 2.550565e-05
[4244,] 7.651695e-05 7.651695e-05 2.550565e-05
[4245,] 7.651695e-05 7.651695e-05 2.550565e-05
[4246,] 7.651695e-05 7.651695e-05 2.550565e-05
[4247,] 7.651695e-05 7.651695e-05 2.550565e-05
[4248,] 7.651695e-05 7.651695e-05 2.550565e-05
[4249,] 7.651695e-05 7.651695e-05 2.550565e-05
[4250,] 7.651695e-05 7.651695e-05 2.550565e-05
[4251,] 7.651695e-05 7.651695e-05 2.550565e-05
[4252,] 7.651695e-05 7.651695e-05 2.550565e-05
[4253,] 7.651695e-05 7.651695e-05 2.550565e-05
[4254,] 7.651695e-05 7.651695e-05 2.550565e-05
[4255,] 7.651695e-05 7.651695e-05 2.550565e-05
[4256,] 7.651695e-05 7.651695e-05 2.550565e-05
[4257,] 7.651695e-05 7.651695e-05 2.550565e-05
[4258,] 7.651695e-05 7.651695e-05 2.550565e-05
[4259,] 7.651695e-05 7.651695e-05 2.550565e-05
[4260,] 7.651695e-05 7.651695e-05 2.550565e-05
[4261,] 7.651695e-05 7.651695e-05 2.550565e-05
[4262,] 7.651695e-05 7.651695e-05 2.550565e-05
[4263,] 7.651695e-05 7.651695e-05 2.550565e-05
[4264,] 7.651695e-05 7.651695e-05 2.550565e-05
[4265,] 7.651695e-05 7.651695e-05 2.550565e-05
[4266,] 7.651695e-05 7.651695e-05 2.550565e-05
[4267,] 7.651695e-05 7.651695e-05 2.550565e-05
[4268,] 7.651695e-05 7.651695e-05 2.550565e-05
[4269,] 7.651695e-05 7.651695e-05 2.550565e-05
[4270,] 7.651695e-05 7.651695e-05 2.550565e-05
[4271,] 7.651695e-05 7.651695e-05 2.550565e-05
[4272,] 7.651695e-05 7.651695e-05 2.550565e-05
[4273,] 7.651695e-05 7.651695e-05 2.550565e-05
[4274,] 7.651695e-05 7.651695e-05 2.550565e-05
[4275,] 7.651695e-05 7.651695e-05 2.550565e-05
[4276,] 7.651695e-05 7.651695e-05 2.550565e-05
[4277,] 7.651695e-05 7.651695e-05 2.550565e-05
[4278,] 7.651695e-05 7.651695e-05 2.550565e-05
[4279,] 7.651695e-05 7.651695e-05 2.550565e-05
[4280,] 7.651695e-05 7.651695e-05 2.550565e-05
[4281,] 7.651695e-05 7.651695e-05 2.550565e-05
[4282,] 7.651695e-05 7.651695e-05 2.550565e-05
[4283,] 7.651695e-05 7.651695e-05 2.550565e-05
[4284,] 7.651695e-05 7.651695e-05 2.550565e-05
[4285,] 7.651695e-05 7.651695e-05 2.550565e-05
[4286,] 7.651695e-05 7.651695e-05 2.550565e-05
[4287,] 7.651695e-05 7.651695e-05 2.550565e-05
[4288,] 7.651695e-05 7.651695e-05 2.550565e-05
[4289,] 7.651695e-05 7.651695e-05 2.550565e-05
[4290,] 7.651695e-05 7.651695e-05 2.550565e-05
[4291,] 7.651695e-05 7.651695e-05 2.550565e-05
[4292,] 7.651695e-05 7.651695e-05 2.550565e-05
[4293,] 7.651695e-05 7.651695e-05 2.550565e-05
[4294,] 7.651695e-05 7.651695e-05 2.550565e-05
[4295,] 7.651695e-05 7.651695e-05 2.550565e-05
[4296,] 7.651695e-05 7.651695e-05 2.550565e-05
[4297,] 7.651695e-05 7.651695e-05 2.550565e-05
[4298,] 7.651695e-05 7.651695e-05 2.550565e-05
[4299,] 7.651695e-05 7.651695e-05 2.550565e-05
[4300,] 7.651695e-05 7.651695e-05 2.550565e-05
[4301,] 7.651695e-05 7.651695e-05 2.550565e-05
[4302,] 7.651695e-05 7.651695e-05 2.550565e-05
[4303,] 7.651695e-05 7.651695e-05 2.550565e-05
[4304,] 7.651695e-05 7.651695e-05 2.550565e-05
[4305,] 7.651695e-05 7.651695e-05 2.550565e-05
[4306,] 7.651695e-05 7.651695e-05 2.550565e-05
[4307,] 7.651695e-05 7.651695e-05 2.550565e-05
[4308,] 7.651695e-05 7.651695e-05 2.550565e-05
[4309,] 7.651695e-05 7.651695e-05 2.550565e-05
[4310,] 7.651695e-05 7.651695e-05 2.550565e-05
[4311,] 7.651695e-05 7.651695e-05 2.550565e-05
[4312,] 7.651695e-05 7.651695e-05 2.550565e-05
[4313,] 7.651695e-05 7.651695e-05 2.550565e-05
[4314,] 7.651695e-05 7.651695e-05 2.550565e-05
[4315,] 7.651695e-05 7.651695e-05 2.550565e-05
[4316,] 7.651695e-05 7.651695e-05 2.550565e-05
[4317,] 7.651695e-05 7.651695e-05 2.550565e-05
[4318,] 7.651695e-05 7.651695e-05 2.550565e-05
[4319,] 7.651695e-05 7.651695e-05 2.550565e-05
[4320,] 7.651695e-05 7.651695e-05 2.550565e-05
[4321,] 7.651695e-05 7.651695e-05 2.550565e-05
[4322,] 7.651695e-05 7.651695e-05 2.550565e-05
[4323,] 7.651695e-05 7.651695e-05 2.550565e-05
[4324,] 7.651695e-05 7.651695e-05 2.550565e-05
[4325,] 7.651695e-05 7.651695e-05 2.550565e-05
[4326,] 7.651695e-05 7.651695e-05 2.550565e-05
[4327,] 7.651695e-05 7.651695e-05 2.550565e-05
[4328,] 7.651695e-05 7.651695e-05 2.550565e-05
[4329,] 7.651695e-05 7.651695e-05 2.550565e-05
[4330,] 7.651695e-05 7.651695e-05 2.550565e-05
[4331,] 7.651695e-05 7.651695e-05 2.550565e-05
[4332,] 7.651695e-05 7.651695e-05 2.550565e-05
[4333,] 7.651695e-05 7.651695e-05 2.550565e-05
[4334,] 7.651695e-05 7.651695e-05 2.550565e-05
[4335,] 7.651695e-05 7.651695e-05 2.550565e-05
[4336,] 7.651695e-05 7.651695e-05 2.550565e-05
[4337,] 7.651695e-05 7.651695e-05 2.550565e-05
[4338,] 7.651695e-05 7.651695e-05 2.550565e-05
[4339,] 7.651695e-05 7.651695e-05 2.550565e-05
[4340,] 7.651695e-05 7.651695e-05 2.550565e-05
[4341,] 7.651695e-05 7.651695e-05 2.550565e-05
[4342,] 7.651695e-05 7.651695e-05 2.550565e-05
[4343,] 7.651695e-05 7.651695e-05 2.550565e-05
[4344,] 7.651695e-05 7.651695e-05 2.550565e-05
[4345,] 7.651695e-05 7.651695e-05 2.550565e-05
[4346,] 7.651695e-05 7.651695e-05 2.550565e-05
[4347,] 7.651695e-05 7.651695e-05 2.550565e-05
[4348,] 7.651695e-05 7.651695e-05 2.550565e-05
[4349,] 7.651695e-05 7.651695e-05 2.550565e-05
[4350,] 7.651695e-05 7.651695e-05 2.550565e-05
[4351,] 7.651695e-05 7.651695e-05 2.550565e-05
[4352,] 7.651695e-05 7.651695e-05 2.550565e-05
[4353,] 7.651695e-05 7.651695e-05 2.550565e-05
[4354,] 7.651695e-05 7.651695e-05 2.550565e-05
[4355,] 7.651695e-05 7.651695e-05 2.550565e-05
[4356,] 7.651695e-05 7.651695e-05 2.550565e-05
[4357,] 7.651695e-05 7.651695e-05 2.550565e-05
[4358,] 7.651695e-05 7.651695e-05 2.550565e-05
[4359,] 7.651695e-05 7.651695e-05 2.550565e-05
[4360,] 7.651695e-05 7.651695e-05 2.550565e-05
[4361,] 7.651695e-05 7.651695e-05 2.550565e-05
[4362,] 7.651695e-05 7.651695e-05 2.550565e-05
[4363,] 7.651695e-05 7.651695e-05 2.550565e-05
[4364,] 7.651695e-05 7.651695e-05 2.550565e-05
[4365,] 7.651695e-05 7.651695e-05 2.550565e-05
[4366,] 7.651695e-05 7.651695e-05 2.550565e-05
[4367,] 7.651695e-05 7.651695e-05 2.550565e-05
[4368,] 7.651695e-05 7.651695e-05 2.550565e-05
[4369,] 7.651695e-05 7.651695e-05 2.550565e-05
[4370,] 7.651695e-05 7.651695e-05 2.550565e-05
[4371,] 7.651695e-05 7.651695e-05 2.550565e-05
[4372,] 7.651695e-05 7.651695e-05 2.550565e-05
[4373,] 7.651695e-05 7.651695e-05 2.550565e-05
[4374,] 7.651695e-05 7.651695e-05 2.550565e-05
[4375,] 7.651695e-05 7.651695e-05 2.550565e-05
[4376,] 7.651695e-05 7.651695e-05 2.550565e-05
[4377,] 7.651695e-05 7.651695e-05 2.550565e-05
[4378,] 7.651695e-05 7.651695e-05 2.550565e-05
[4379,] 7.651695e-05 7.651695e-05 2.550565e-05
[4380,] 7.651695e-05 7.651695e-05 2.550565e-05
[4381,] 7.651695e-05 7.651695e-05 2.550565e-05
[4382,] 7.651695e-05 7.651695e-05 2.550565e-05
[4383,] 7.651695e-05 7.651695e-05 2.550565e-05
[4384,] 7.651695e-05 7.651695e-05 2.550565e-05
[4385,] 7.651695e-05 7.651695e-05 2.550565e-05
[4386,] 7.651695e-05 7.651695e-05 2.550565e-05
[4387,] 7.651695e-05 7.651695e-05 2.550565e-05
[4388,] 7.651695e-05 7.651695e-05 2.550565e-05
[4389,] 7.651695e-05 7.651695e-05 2.550565e-05
[4390,] 7.651695e-05 7.651695e-05 2.550565e-05
[4391,] 7.651695e-05 7.651695e-05 2.550565e-05
[4392,] 7.651695e-05 7.651695e-05 2.550565e-05
[4393,] 7.651695e-05 7.651695e-05 2.550565e-05
[4394,] 7.651695e-05 7.651695e-05 2.550565e-05
[4395,] 7.651695e-05 7.651695e-05 2.550565e-05
[4396,] 7.651695e-05 7.651695e-05 2.550565e-05
[4397,] 7.651695e-05 7.651695e-05 2.550565e-05
[4398,] 7.651695e-05 7.651695e-05 2.550565e-05
[4399,] 7.651695e-05 7.651695e-05 2.550565e-05
[4400,] 7.651695e-05 7.651695e-05 2.550565e-05
[4401,] 7.651695e-05 7.651695e-05 2.550565e-05
[4402,] 7.651695e-05 7.651695e-05 2.550565e-05
[4403,] 7.651695e-05 7.651695e-05 2.550565e-05
[4404,] 7.651695e-05 7.651695e-05 2.550565e-05
[4405,] 7.651695e-05 7.651695e-05 2.550565e-05
[4406,] 7.651695e-05 7.651695e-05 2.550565e-05
[4407,] 7.651695e-05 7.651695e-05 2.550565e-05
[4408,] 7.651695e-05 7.651695e-05 2.550565e-05
[4409,] 7.651695e-05 7.651695e-05 2.550565e-05
[4410,] 7.651695e-05 7.651695e-05 2.550565e-05
[4411,] 7.651695e-05 7.651695e-05 2.550565e-05
[4412,] 7.651695e-05 7.651695e-05 2.550565e-05
[4413,] 7.651695e-05 7.651695e-05 2.550565e-05
[4414,] 7.651695e-05 7.651695e-05 2.550565e-05
[4415,] 7.651695e-05 7.651695e-05 2.550565e-05
[4416,] 7.651695e-05 7.651695e-05 2.550565e-05
[4417,] 7.651695e-05 7.651695e-05 2.550565e-05
[4418,] 7.651695e-05 7.651695e-05 2.550565e-05
[4419,] 7.651695e-05 7.651695e-05 2.550565e-05
[4420,] 7.651695e-05 7.651695e-05 2.550565e-05
[4421,] 7.651695e-05 7.651695e-05 2.550565e-05
[4422,] 7.651695e-05 7.651695e-05 2.550565e-05
[4423,] 7.651695e-05 7.651695e-05 2.550565e-05
[4424,] 7.651695e-05 7.651695e-05 2.550565e-05
[4425,] 7.651695e-05 7.651695e-05 2.550565e-05
[4426,] 7.651695e-05 7.651695e-05 2.550565e-05
[4427,] 7.651695e-05 7.651695e-05 2.550565e-05
[4428,] 7.651695e-05 7.651695e-05 2.550565e-05
[4429,] 7.651695e-05 7.651695e-05 2.550565e-05
[4430,] 7.651695e-05 7.651695e-05 2.550565e-05
[4431,] 7.651695e-05 7.651695e-05 2.550565e-05
[4432,] 7.651695e-05 7.651695e-05 2.550565e-05
[4433,] 7.651695e-05 7.651695e-05 2.550565e-05
[4434,] 7.651695e-05 7.651695e-05 2.550565e-05
[4435,] 7.651695e-05 7.651695e-05 2.550565e-05
[4436,] 7.651695e-05 7.651695e-05 2.550565e-05
[4437,] 7.651695e-05 7.651695e-05 2.550565e-05
[4438,] 7.651695e-05 7.651695e-05 2.550565e-05
[4439,] 7.651695e-05 7.651695e-05 2.550565e-05
[4440,] 7.651695e-05 7.651695e-05 2.550565e-05
[4441,] 7.651695e-05 7.651695e-05 2.550565e-05
[4442,] 7.651695e-05 7.651695e-05 2.550565e-05
[4443,] 7.651695e-05 7.651695e-05 2.550565e-05
[4444,] 7.651695e-05 7.651695e-05 2.550565e-05
[4445,] 7.651695e-05 7.651695e-05 2.550565e-05
[4446,] 7.651695e-05 7.651695e-05 2.550565e-05
[4447,] 7.651695e-05 7.651695e-05 2.550565e-05
[4448,] 7.651695e-05 7.651695e-05 2.550565e-05
[4449,] 7.651695e-05 7.651695e-05 2.550565e-05
[4450,] 7.651695e-05 7.651695e-05 2.550565e-05
[4451,] 7.651695e-05 7.651695e-05 2.550565e-05
[4452,] 7.651695e-05 7.651695e-05 2.550565e-05
[4453,] 7.651695e-05 7.651695e-05 2.550565e-05
[4454,] 7.651695e-05 7.651695e-05 2.550565e-05
[4455,] 7.651695e-05 7.651695e-05 2.550565e-05
[4456,] 7.651695e-05 7.651695e-05 2.550565e-05
[4457,] 7.651695e-05 7.651695e-05 2.550565e-05
[4458,] 7.651695e-05 7.651695e-05 2.550565e-05
[4459,] 7.651695e-05 7.651695e-05 2.550565e-05
[4460,] 7.651695e-05 7.651695e-05 2.550565e-05
[4461,] 7.651695e-05 7.651695e-05 2.550565e-05
[4462,] 7.651695e-05 7.651695e-05 2.550565e-05
[4463,] 7.651695e-05 7.651695e-05 2.550565e-05
[4464,] 7.651695e-05 7.651695e-05 2.550565e-05
[4465,] 7.651695e-05 7.651695e-05 2.550565e-05
[4466,] 7.651695e-05 7.651695e-05 2.550565e-05
[4467,] 7.651695e-05 7.651695e-05 2.550565e-05
[4468,] 7.651695e-05 7.651695e-05 2.550565e-05
[4469,] 7.651695e-05 7.651695e-05 2.550565e-05
[4470,] 7.651695e-05 7.651695e-05 2.550565e-05
[4471,] 7.651695e-05 7.651695e-05 2.550565e-05
[4472,] 7.651695e-05 7.651695e-05 2.550565e-05
[4473,] 7.651695e-05 7.651695e-05 2.550565e-05
[4474,] 7.651695e-05 7.651695e-05 2.550565e-05
[4475,] 7.651695e-05 7.651695e-05 2.550565e-05
[4476,] 7.651695e-05 7.651695e-05 2.550565e-05
[4477,] 7.651695e-05 7.651695e-05 2.550565e-05
[4478,] 7.651695e-05 7.651695e-05 2.550565e-05
[4479,] 7.651695e-05 7.651695e-05 2.550565e-05
[4480,] 7.651695e-05 7.651695e-05 2.550565e-05
[4481,] 7.651695e-05 7.651695e-05 2.550565e-05
[4482,] 7.651695e-05 7.651695e-05 2.550565e-05
[4483,] 7.651695e-05 7.651695e-05 2.550565e-05
[4484,] 7.651695e-05 7.651695e-05 2.550565e-05
[4485,] 7.651695e-05 7.651695e-05 2.550565e-05
[4486,] 7.651695e-05 7.651695e-05 2.550565e-05
[4487,] 7.651695e-05 7.651695e-05 2.550565e-05
[4488,] 7.651695e-05 7.651695e-05 2.550565e-05
[4489,] 7.651695e-05 7.651695e-05 2.550565e-05
[4490,] 7.651695e-05 7.651695e-05 2.550565e-05
[4491,] 7.651695e-05 7.651695e-05 2.550565e-05
[4492,] 7.651695e-05 7.651695e-05 2.550565e-05
[4493,] 7.651695e-05 7.651695e-05 2.550565e-05
[4494,] 7.651695e-05 7.651695e-05 2.550565e-05
[4495,] 7.651695e-05 7.651695e-05 2.550565e-05
[4496,] 7.651695e-05 7.651695e-05 2.550565e-05
[4497,] 7.651695e-05 7.651695e-05 2.550565e-05
[4498,] 7.651695e-05 7.651695e-05 2.550565e-05
[4499,] 7.651695e-05 7.651695e-05 2.550565e-05
[4500,] 7.651695e-05 7.651695e-05 2.550565e-05
[4501,] 7.651695e-05 7.651695e-05 2.550565e-05
[4502,] 7.651695e-05 7.651695e-05 2.550565e-05
[4503,] 7.651695e-05 7.651695e-05 2.550565e-05
[4504,] 7.651695e-05 7.651695e-05 2.550565e-05
[4505,] 7.651695e-05 7.651695e-05 2.550565e-05
[4506,] 7.651695e-05 7.651695e-05 2.550565e-05
[4507,] 7.651695e-05 7.651695e-05 2.550565e-05
[4508,] 7.651695e-05 7.651695e-05 2.550565e-05
[4509,] 7.651695e-05 7.651695e-05 2.550565e-05
[4510,] 7.651695e-05 7.651695e-05 2.550565e-05
[4511,] 7.651695e-05 7.651695e-05 2.550565e-05
[4512,] 7.651695e-05 7.651695e-05 2.550565e-05
[4513,] 7.651695e-05 7.651695e-05 2.550565e-05
[4514,] 7.651695e-05 7.651695e-05 2.550565e-05
[4515,] 7.651695e-05 7.651695e-05 2.550565e-05
[4516,] 7.651695e-05 7.651695e-05 2.550565e-05
[4517,] 7.651695e-05 7.651695e-05 2.550565e-05
[4518,] 7.651695e-05 7.651695e-05 2.550565e-05
[4519,] 7.651695e-05 7.651695e-05 2.550565e-05
[4520,] 7.651695e-05 7.651695e-05 2.550565e-05
[4521,] 7.651695e-05 7.651695e-05 2.550565e-05
[4522,] 7.651695e-05 7.651695e-05 2.550565e-05
[4523,] 7.651695e-05 7.651695e-05 2.550565e-05
[4524,] 7.651695e-05 7.651695e-05 2.550565e-05
[4525,] 7.651695e-05 7.651695e-05 2.550565e-05
[4526,] 7.651695e-05 7.651695e-05 2.550565e-05
[4527,] 7.651695e-05 7.651695e-05 2.550565e-05
[4528,] 7.651695e-05 7.651695e-05 2.550565e-05
[4529,] 7.651695e-05 7.651695e-05 2.550565e-05
[4530,] 7.651695e-05 7.651695e-05 2.550565e-05
[4531,] 7.651695e-05 7.651695e-05 2.550565e-05
[4532,] 7.651695e-05 7.651695e-05 2.550565e-05
[4533,] 7.651695e-05 7.651695e-05 2.550565e-05
[4534,] 7.651695e-05 7.651695e-05 2.550565e-05
[4535,] 7.651695e-05 7.651695e-05 2.550565e-05
[4536,] 7.651695e-05 7.651695e-05 2.550565e-05
[4537,] 7.651695e-05 7.651695e-05 2.550565e-05
[4538,] 7.651695e-05 7.651695e-05 2.550565e-05
[4539,] 7.651695e-05 7.651695e-05 2.550565e-05
[4540,] 7.651695e-05 7.651695e-05 2.550565e-05
[4541,] 7.651695e-05 7.651695e-05 2.550565e-05
[4542,] 7.651695e-05 7.651695e-05 2.550565e-05
[4543,] 7.651695e-05 7.651695e-05 2.550565e-05
[4544,] 7.651695e-05 7.651695e-05 2.550565e-05
[4545,] 7.651695e-05 7.651695e-05 2.550565e-05
[4546,] 7.651695e-05 7.651695e-05 2.550565e-05
[4547,] 7.651695e-05 7.651695e-05 2.550565e-05
[4548,] 7.651695e-05 7.651695e-05 2.550565e-05
[4549,] 7.651695e-05 7.651695e-05 2.550565e-05
[4550,] 7.651695e-05 7.651695e-05 2.550565e-05
[4551,] 7.651695e-05 7.651695e-05 2.550565e-05
[4552,] 7.651695e-05 7.651695e-05 2.550565e-05
[4553,] 7.651695e-05 7.651695e-05 2.550565e-05
[4554,] 7.651695e-05 7.651695e-05 2.550565e-05
[4555,] 7.651695e-05 7.651695e-05 2.550565e-05
[4556,] 7.651695e-05 7.651695e-05 2.550565e-05
[4557,] 7.651695e-05 7.651695e-05 2.550565e-05
[4558,] 7.651695e-05 7.651695e-05 2.550565e-05
[4559,] 7.651695e-05 7.651695e-05 2.550565e-05
[4560,] 7.651695e-05 7.651695e-05 2.550565e-05
[4561,] 7.651695e-05 7.651695e-05 2.550565e-05
[4562,] 7.651695e-05 7.651695e-05 2.550565e-05
[4563,] 7.651695e-05 7.651695e-05 2.550565e-05
[4564,] 7.651695e-05 7.651695e-05 2.550565e-05
[4565,] 7.651695e-05 7.651695e-05 2.550565e-05
[4566,] 7.651695e-05 7.651695e-05 2.550565e-05
[4567,] 7.651695e-05 7.651695e-05 2.550565e-05
[4568,] 7.651695e-05 7.651695e-05 2.550565e-05
[4569,] 7.651695e-05 7.651695e-05 2.550565e-05
[4570,] 7.651695e-05 7.651695e-05 2.550565e-05
[4571,] 7.651695e-05 7.651695e-05 2.550565e-05
[4572,] 7.651695e-05 7.651695e-05 2.550565e-05
[4573,] 7.651695e-05 7.651695e-05 2.550565e-05
[4574,] 7.651695e-05 7.651695e-05 2.550565e-05
[4575,] 7.651695e-05 7.651695e-05 2.550565e-05
[4576,] 7.651695e-05 7.651695e-05 2.550565e-05
[4577,] 7.651695e-05 7.651695e-05 2.550565e-05
[4578,] 7.651695e-05 7.651695e-05 2.550565e-05
[4579,] 7.651695e-05 7.651695e-05 2.550565e-05
[4580,] 7.651695e-05 7.651695e-05 2.550565e-05
[4581,] 7.651695e-05 7.651695e-05 2.550565e-05
[4582,] 7.651695e-05 7.651695e-05 2.550565e-05
[4583,] 7.651695e-05 7.651695e-05 2.550565e-05
[4584,] 7.651695e-05 7.651695e-05 2.550565e-05
[4585,] 7.651695e-05 7.651695e-05 2.550565e-05
[4586,] 7.651695e-05 7.651695e-05 2.550565e-05
[4587,] 7.651695e-05 7.651695e-05 2.550565e-05
[4588,] 7.651695e-05 7.651695e-05 2.550565e-05
[4589,] 7.651695e-05 7.651695e-05 2.550565e-05
[4590,] 7.651695e-05 7.651695e-05 2.550565e-05
[4591,] 7.651695e-05 7.651695e-05 2.550565e-05
[4592,] 7.651695e-05 7.651695e-05 2.550565e-05
[4593,] 7.651695e-05 7.651695e-05 2.550565e-05
[4594,] 7.651695e-05 7.651695e-05 2.550565e-05
[4595,] 7.651695e-05 7.651695e-05 2.550565e-05
[4596,] 7.651695e-05 7.651695e-05 2.550565e-05
[4597,] 7.651695e-05 7.651695e-05 2.550565e-05
[4598,] 7.651695e-05 7.651695e-05 2.550565e-05
[4599,] 7.651695e-05 7.651695e-05 2.550565e-05
[4600,] 7.651695e-05 7.651695e-05 2.550565e-05
[4601,] 7.651695e-05 7.651695e-05 2.550565e-05
[4602,] 7.651695e-05 7.651695e-05 2.550565e-05
[4603,] 7.651695e-05 7.651695e-05 2.550565e-05
[4604,] 7.651695e-05 7.651695e-05 2.550565e-05
[4605,] 7.651695e-05 7.651695e-05 2.550565e-05
[4606,] 7.651695e-05 7.651695e-05 2.550565e-05
[4607,] 7.651695e-05 7.651695e-05 2.550565e-05
[4608,] 7.651695e-05 7.651695e-05 2.550565e-05
[4609,] 7.651695e-05 7.651695e-05 2.550565e-05
[4610,] 7.651695e-05 7.651695e-05 2.550565e-05
[4611,] 7.651695e-05 7.651695e-05 2.550565e-05
[4612,] 7.651695e-05 7.651695e-05 2.550565e-05
[4613,] 7.651695e-05 7.651695e-05 2.550565e-05
[4614,] 7.651695e-05 7.651695e-05 2.550565e-05
[4615,] 7.651695e-05 7.651695e-05 2.550565e-05
[4616,] 7.651695e-05 7.651695e-05 2.550565e-05
[4617,] 7.651695e-05 7.651695e-05 2.550565e-05
[4618,] 7.651695e-05 7.651695e-05 2.550565e-05
[4619,] 7.651695e-05 7.651695e-05 2.550565e-05
[4620,] 7.651695e-05 7.651695e-05 2.550565e-05
[4621,] 7.651695e-05 7.651695e-05 2.550565e-05
[4622,] 7.651695e-05 7.651695e-05 2.550565e-05
[4623,] 7.651695e-05 7.651695e-05 2.550565e-05
[4624,] 7.651695e-05 7.651695e-05 2.550565e-05
[4625,] 7.651695e-05 7.651695e-05 2.550565e-05
[4626,] 7.651695e-05 7.651695e-05 2.550565e-05
[4627,] 7.651695e-05 7.651695e-05 2.550565e-05
[4628,] 7.651695e-05 7.651695e-05 2.550565e-05
[4629,] 7.651695e-05 7.651695e-05 2.550565e-05
[4630,] 7.651695e-05 7.651695e-05 2.550565e-05
[4631,] 7.651695e-05 7.651695e-05 2.550565e-05
[4632,] 7.651695e-05 7.651695e-05 2.550565e-05
[4633,] 7.651695e-05 7.651695e-05 2.550565e-05
[4634,] 7.651695e-05 7.651695e-05 2.550565e-05
[4635,] 7.651695e-05 7.651695e-05 2.550565e-05
[4636,] 7.651695e-05 7.651695e-05 2.550565e-05
[4637,] 7.651695e-05 7.651695e-05 2.550565e-05
[4638,] 7.651695e-05 7.651695e-05 2.550565e-05
[4639,] 7.651695e-05 7.651695e-05 2.550565e-05
[4640,] 7.651695e-05 7.651695e-05 2.550565e-05
[4641,] 7.651695e-05 7.651695e-05 2.550565e-05
[4642,] 7.651695e-05 7.651695e-05 2.550565e-05
[4643,] 7.651695e-05 7.651695e-05 2.550565e-05
[4644,] 7.651695e-05 7.651695e-05 2.550565e-05
[4645,] 7.651695e-05 7.651695e-05 2.550565e-05
[4646,] 7.651695e-05 7.651695e-05 2.550565e-05
[4647,] 7.651695e-05 7.651695e-05 2.550565e-05
[4648,] 7.651695e-05 7.651695e-05 2.550565e-05
[4649,] 7.651695e-05 7.651695e-05 2.550565e-05
[4650,] 7.651695e-05 7.651695e-05 2.550565e-05
[4651,] 7.651695e-05 7.651695e-05 2.550565e-05
[4652,] 7.651695e-05 7.651695e-05 2.550565e-05
[4653,] 7.651695e-05 7.651695e-05 2.550565e-05
[4654,] 7.651695e-05 7.651695e-05 2.550565e-05
[4655,] 7.651695e-05 7.651695e-05 2.550565e-05
[4656,] 7.651695e-05 7.651695e-05 2.550565e-05
[4657,] 7.651695e-05 7.651695e-05 2.550565e-05
[4658,] 7.651695e-05 7.651695e-05 2.550565e-05
[4659,] 7.651695e-05 7.651695e-05 2.550565e-05
[4660,] 7.651695e-05 7.651695e-05 2.550565e-05
[4661,] 7.651695e-05 7.651695e-05 2.550565e-05
[4662,] 7.651695e-05 7.651695e-05 2.550565e-05
[4663,] 7.651695e-05 7.651695e-05 2.550565e-05
[4664,] 7.651695e-05 7.651695e-05 2.550565e-05
[4665,] 7.651695e-05 7.651695e-05 2.550565e-05
[4666,] 7.651695e-05 7.651695e-05 2.550565e-05
[4667,] 7.651695e-05 7.651695e-05 2.550565e-05
[4668,] 7.651695e-05 7.651695e-05 2.550565e-05
[4669,] 7.651695e-05 7.651695e-05 2.550565e-05
[4670,] 7.651695e-05 7.651695e-05 2.550565e-05
[4671,] 7.651695e-05 7.651695e-05 2.550565e-05
[4672,] 7.651695e-05 7.651695e-05 2.550565e-05
[4673,] 7.651695e-05 7.651695e-05 2.550565e-05
[4674,] 7.651695e-05 7.651695e-05 2.550565e-05
[4675,] 7.651695e-05 7.651695e-05 2.550565e-05
[4676,] 7.651695e-05 7.651695e-05 2.550565e-05
[4677,] 7.651695e-05 7.651695e-05 2.550565e-05
[4678,] 7.651695e-05 7.651695e-05 2.550565e-05
[4679,] 7.651695e-05 7.651695e-05 2.550565e-05
[4680,] 7.651695e-05 7.651695e-05 2.550565e-05
[4681,] 7.651695e-05 7.651695e-05 2.550565e-05
[4682,] 7.651695e-05 7.651695e-05 2.550565e-05
[4683,] 7.651695e-05 7.651695e-05 2.550565e-05
[4684,] 7.651695e-05 7.651695e-05 2.550565e-05
[4685,] 7.651695e-05 7.651695e-05 2.550565e-05
[4686,] 7.651695e-05 7.651695e-05 2.550565e-05
[4687,] 7.651695e-05 7.651695e-05 2.550565e-05
[4688,] 7.651695e-05 7.651695e-05 2.550565e-05
[4689,] 7.651695e-05 7.651695e-05 2.550565e-05
[4690,] 7.651695e-05 7.651695e-05 2.550565e-05
[4691,] 7.651695e-05 7.651695e-05 2.550565e-05
[4692,] 7.651695e-05 7.651695e-05 2.550565e-05
[4693,] 7.651695e-05 7.651695e-05 2.550565e-05
[4694,] 7.651695e-05 7.651695e-05 2.550565e-05
[4695,] 7.651695e-05 7.651695e-05 2.550565e-05
[4696,] 7.651695e-05 7.651695e-05 2.550565e-05
[4697,] 7.651695e-05 7.651695e-05 2.550565e-05
[4698,] 7.651695e-05 7.651695e-05 2.550565e-05
[4699,] 7.651695e-05 7.651695e-05 2.550565e-05
[4700,] 7.651695e-05 7.651695e-05 2.550565e-05
[4701,] 7.651695e-05 7.651695e-05 2.550565e-05
[4702,] 7.651695e-05 7.651695e-05 2.550565e-05
[4703,] 7.651695e-05 7.651695e-05 2.550565e-05
[4704,] 7.651695e-05 7.651695e-05 2.550565e-05
[4705,] 7.651695e-05 7.651695e-05 2.550565e-05
[4706,] 7.651695e-05 7.651695e-05 2.550565e-05
[4707,] 7.651695e-05 7.651695e-05 2.550565e-05
[4708,] 7.651695e-05 7.651695e-05 2.550565e-05
[4709,] 7.651695e-05 7.651695e-05 2.550565e-05
[4710,] 7.651695e-05 7.651695e-05 2.550565e-05
[4711,] 7.651695e-05 7.651695e-05 2.550565e-05
[4712,] 7.651695e-05 7.651695e-05 2.550565e-05
[4713,] 7.651695e-05 7.651695e-05 2.550565e-05
[4714,] 7.651695e-05 7.651695e-05 2.550565e-05
[4715,] 7.651695e-05 7.651695e-05 2.550565e-05
[4716,] 7.651695e-05 7.651695e-05 2.550565e-05
[4717,] 7.651695e-05 7.651695e-05 2.550565e-05
[4718,] 7.651695e-05 7.651695e-05 2.550565e-05
[4719,] 7.651695e-05 7.651695e-05 2.550565e-05
[4720,] 7.651695e-05 7.651695e-05 2.550565e-05
[4721,] 7.651695e-05 7.651695e-05 2.550565e-05
[4722,] 7.651695e-05 7.651695e-05 2.550565e-05
[4723,] 7.651695e-05 7.651695e-05 2.550565e-05
[4724,] 7.651695e-05 7.651695e-05 2.550565e-05
[4725,] 7.651695e-05 7.651695e-05 2.550565e-05
[4726,] 7.651695e-05 7.651695e-05 2.550565e-05
[4727,] 7.651695e-05 7.651695e-05 2.550565e-05
[4728,] 7.651695e-05 7.651695e-05 2.550565e-05
[4729,] 7.651695e-05 7.651695e-05 2.550565e-05
[4730,] 7.651695e-05 7.651695e-05 2.550565e-05
[4731,] 7.651695e-05 7.651695e-05 2.550565e-05
[4732,] 7.651695e-05 7.651695e-05 2.550565e-05
[4733,] 7.651695e-05 7.651695e-05 2.550565e-05
[4734,] 7.651695e-05 7.651695e-05 2.550565e-05
[4735,] 7.651695e-05 7.651695e-05 2.550565e-05
[4736,] 7.651695e-05 7.651695e-05 2.550565e-05
[4737,] 7.651695e-05 7.651695e-05 2.550565e-05
[4738,] 7.651695e-05 7.651695e-05 2.550565e-05
[4739,] 7.651695e-05 7.651695e-05 2.550565e-05
[4740,] 7.651695e-05 7.651695e-05 2.550565e-05
[4741,] 7.651695e-05 7.651695e-05 2.550565e-05
[4742,] 7.651695e-05 7.651695e-05 2.550565e-05
[4743,] 7.651695e-05 7.651695e-05 2.550565e-05
[4744,] 7.651695e-05 7.651695e-05 2.550565e-05
[4745,] 7.651695e-05 7.651695e-05 2.550565e-05
[4746,] 7.651695e-05 7.651695e-05 2.550565e-05
[4747,] 7.651695e-05 7.651695e-05 2.550565e-05
[4748,] 7.651695e-05 7.651695e-05 2.550565e-05
[4749,] 7.651695e-05 7.651695e-05 2.550565e-05
[4750,] 7.651695e-05 7.651695e-05 2.550565e-05
[4751,] 7.651695e-05 7.651695e-05 2.550565e-05
[4752,] 7.651695e-05 7.651695e-05 2.550565e-05
[4753,] 7.651695e-05 7.651695e-05 2.550565e-05
[4754,] 7.651695e-05 7.651695e-05 2.550565e-05
[4755,] 7.651695e-05 7.651695e-05 2.550565e-05
[4756,] 7.651695e-05 7.651695e-05 2.550565e-05
[4757,] 7.651695e-05 7.651695e-05 2.550565e-05
[4758,] 7.651695e-05 7.651695e-05 2.550565e-05
[4759,] 7.651695e-05 7.651695e-05 2.550565e-05
[4760,] 7.651695e-05 7.651695e-05 2.550565e-05
[4761,] 7.651695e-05 7.651695e-05 2.550565e-05
[4762,] 7.651695e-05 7.651695e-05 2.550565e-05
[4763,] 7.651695e-05 7.651695e-05 2.550565e-05
[4764,] 7.651695e-05 7.651695e-05 2.550565e-05
[4765,] 7.651695e-05 7.651695e-05 2.550565e-05
[4766,] 7.651695e-05 7.651695e-05 2.550565e-05
[4767,] 7.651695e-05 7.651695e-05 2.550565e-05
[4768,] 7.651695e-05 7.651695e-05 2.550565e-05
[4769,] 7.651695e-05 7.651695e-05 2.550565e-05
[4770,] 7.651695e-05 7.651695e-05 2.550565e-05
[4771,] 7.651695e-05 7.651695e-05 2.550565e-05
[4772,] 7.651695e-05 7.651695e-05 2.550565e-05
[4773,] 7.651695e-05 7.651695e-05 2.550565e-05
[4774,] 7.651695e-05 7.651695e-05 2.550565e-05
[4775,] 7.651695e-05 7.651695e-05 2.550565e-05
[4776,] 7.651695e-05 7.651695e-05 2.550565e-05
[4777,] 7.651695e-05 7.651695e-05 2.550565e-05
[4778,] 7.651695e-05 7.651695e-05 2.550565e-05
[4779,] 7.651695e-05 7.651695e-05 2.550565e-05
[4780,] 7.651695e-05 7.651695e-05 2.550565e-05
[4781,] 7.651695e-05 7.651695e-05 2.550565e-05
[4782,] 7.651695e-05 7.651695e-05 2.550565e-05
[4783,] 7.651695e-05 7.651695e-05 2.550565e-05
[4784,] 7.651695e-05 7.651695e-05 2.550565e-05
[4785,] 7.651695e-05 7.651695e-05 2.550565e-05
[4786,] 7.651695e-05 7.651695e-05 2.550565e-05
[4787,] 7.651695e-05 7.651695e-05 2.550565e-05
[4788,] 7.651695e-05 7.651695e-05 2.550565e-05
[4789,] 7.651695e-05 7.651695e-05 2.550565e-05
[4790,] 7.651695e-05 7.651695e-05 2.550565e-05
[4791,] 7.651695e-05 7.651695e-05 2.550565e-05
[4792,] 7.651695e-05 7.651695e-05 2.550565e-05
[4793,] 7.651695e-05 7.651695e-05 2.550565e-05
[4794,] 7.651695e-05 7.651695e-05 2.550565e-05
[4795,] 7.651695e-05 7.651695e-05 2.550565e-05
[4796,] 7.651695e-05 7.651695e-05 2.550565e-05
[4797,] 7.651695e-05 7.651695e-05 2.550565e-05
[4798,] 7.651695e-05 7.651695e-05 2.550565e-05
[4799,] 7.651695e-05 7.651695e-05 2.550565e-05
[4800,] 7.651695e-05 7.651695e-05 2.550565e-05
[4801,] 7.651695e-05 7.651695e-05 2.550565e-05
[4802,] 7.651695e-05 7.651695e-05 2.550565e-05
[4803,] 7.651695e-05 7.651695e-05 2.550565e-05
[4804,] 7.651695e-05 7.651695e-05 2.550565e-05
[4805,] 7.651695e-05 7.651695e-05 2.550565e-05
[4806,] 7.651695e-05 7.651695e-05 2.550565e-05
[4807,] 7.651695e-05 7.651695e-05 2.550565e-05
[4808,] 7.651695e-05 7.651695e-05 2.550565e-05
[4809,] 7.651695e-05 7.651695e-05 2.550565e-05
[4810,] 7.651695e-05 7.651695e-05 2.550565e-05
[4811,] 7.651695e-05 7.651695e-05 2.550565e-05
[4812,] 7.651695e-05 7.651695e-05 2.550565e-05
[4813,] 7.651695e-05 7.651695e-05 2.550565e-05
[4814,] 7.651695e-05 7.651695e-05 2.550565e-05
[4815,] 7.651695e-05 7.651695e-05 2.550565e-05
[4816,] 7.651695e-05 7.651695e-05 2.550565e-05
[4817,] 7.651695e-05 7.651695e-05 2.550565e-05
[4818,] 7.651695e-05 7.651695e-05 2.550565e-05
[4819,] 7.651695e-05 7.651695e-05 2.550565e-05
[4820,] 7.651695e-05 7.651695e-05 2.550565e-05
[4821,] 7.651695e-05 7.651695e-05 2.550565e-05
[4822,] 7.651695e-05 7.651695e-05 2.550565e-05
[4823,] 7.651695e-05 7.651695e-05 2.550565e-05
[4824,] 7.651695e-05 7.651695e-05 2.550565e-05
[4825,] 7.651695e-05 7.651695e-05 2.550565e-05
[4826,] 7.651695e-05 7.651695e-05 2.550565e-05
[4827,] 7.651695e-05 7.651695e-05 2.550565e-05
[4828,] 7.651695e-05 7.651695e-05 2.550565e-05
[4829,] 7.651695e-05 7.651695e-05 2.550565e-05
[4830,] 7.651695e-05 7.651695e-05 2.550565e-05
[4831,] 7.651695e-05 7.651695e-05 2.550565e-05
[4832,] 7.651695e-05 7.651695e-05 2.550565e-05
[4833,] 7.651695e-05 7.651695e-05 2.550565e-05
[4834,] 7.651695e-05 7.651695e-05 2.550565e-05
[4835,] 7.651695e-05 7.651695e-05 2.550565e-05
[4836,] 7.651695e-05 7.651695e-05 2.550565e-05
[4837,] 7.651695e-05 7.651695e-05 2.550565e-05
[4838,] 7.651695e-05 7.651695e-05 2.550565e-05
[4839,] 7.651695e-05 7.651695e-05 2.550565e-05
[4840,] 7.651695e-05 7.651695e-05 2.550565e-05
[4841,] 7.651695e-05 7.651695e-05 2.550565e-05
[4842,] 7.651695e-05 7.651695e-05 2.550565e-05
[4843,] 7.651695e-05 7.651695e-05 2.550565e-05
[4844,] 7.651695e-05 7.651695e-05 2.550565e-05
[4845,] 7.651695e-05 7.651695e-05 2.550565e-05
[4846,] 7.651695e-05 7.651695e-05 2.550565e-05
[4847,] 7.651695e-05 7.651695e-05 2.550565e-05
[4848,] 7.651695e-05 7.651695e-05 2.550565e-05
[4849,] 7.651695e-05 7.651695e-05 2.550565e-05
[4850,] 7.651695e-05 7.651695e-05 2.550565e-05
[4851,] 7.651695e-05 7.651695e-05 2.550565e-05
[4852,] 7.651695e-05 7.651695e-05 2.550565e-05
[4853,] 7.651695e-05 7.651695e-05 2.550565e-05
[4854,] 7.651695e-05 7.651695e-05 2.550565e-05
[4855,] 7.651695e-05 7.651695e-05 2.550565e-05
[4856,] 7.651695e-05 7.651695e-05 2.550565e-05
[4857,] 7.651695e-05 7.651695e-05 2.550565e-05
[4858,] 7.651695e-05 7.651695e-05 2.550565e-05
[4859,] 7.651695e-05 7.651695e-05 2.550565e-05
[4860,] 7.651695e-05 7.651695e-05 2.550565e-05
[4861,] 7.651695e-05 7.651695e-05 2.550565e-05
[4862,] 7.651695e-05 7.651695e-05 2.550565e-05
[4863,] 7.651695e-05 7.651695e-05 2.550565e-05
[4864,] 7.651695e-05 7.651695e-05 2.550565e-05
[4865,] 7.651695e-05 7.651695e-05 2.550565e-05
[4866,] 7.651695e-05 7.651695e-05 2.550565e-05
[4867,] 7.651695e-05 7.651695e-05 2.550565e-05
[4868,] 7.651695e-05 7.651695e-05 2.550565e-05
[4869,] 7.651695e-05 7.651695e-05 2.550565e-05
[4870,] 7.651695e-05 7.651695e-05 2.550565e-05
[4871,] 7.651695e-05 7.651695e-05 2.550565e-05
[4872,] 7.651695e-05 7.651695e-05 2.550565e-05
[4873,] 7.651695e-05 7.651695e-05 2.550565e-05
[4874,] 7.651695e-05 7.651695e-05 2.550565e-05
[4875,] 7.651695e-05 7.651695e-05 2.550565e-05
[4876,] 7.651695e-05 7.651695e-05 2.550565e-05
[4877,] 7.651695e-05 7.651695e-05 2.550565e-05
[4878,] 7.651695e-05 7.651695e-05 2.550565e-05
[4879,] 7.651695e-05 7.651695e-05 2.550565e-05
[4880,] 7.651695e-05 7.651695e-05 2.550565e-05
[4881,] 7.651695e-05 7.651695e-05 2.550565e-05
[4882,] 7.651695e-05 7.651695e-05 2.550565e-05
[4883,] 7.651695e-05 7.651695e-05 2.550565e-05
[4884,] 7.651695e-05 7.651695e-05 2.550565e-05
[4885,] 7.651695e-05 7.651695e-05 2.550565e-05
[4886,] 7.651695e-05 7.651695e-05 2.550565e-05
[4887,] 7.651695e-05 7.651695e-05 2.550565e-05
[4888,] 7.651695e-05 7.651695e-05 2.550565e-05
[4889,] 7.651695e-05 7.651695e-05 2.550565e-05
[4890,] 7.651695e-05 7.651695e-05 2.550565e-05
[4891,] 7.651695e-05 7.651695e-05 2.550565e-05
[4892,] 7.651695e-05 7.651695e-05 2.550565e-05
[4893,] 7.651695e-05 7.651695e-05 2.550565e-05
[4894,] 7.651695e-05 7.651695e-05 2.550565e-05
[4895,] 7.651695e-05 7.651695e-05 2.550565e-05
[4896,] 7.651695e-05 7.651695e-05 2.550565e-05
[4897,] 7.651695e-05 7.651695e-05 2.550565e-05
[4898,] 7.651695e-05 7.651695e-05 2.550565e-05
[4899,] 7.651695e-05 7.651695e-05 2.550565e-05
[4900,] 7.651695e-05 7.651695e-05 2.550565e-05
[4901,] 7.651695e-05 7.651695e-05 2.550565e-05
[4902,] 7.651695e-05 7.651695e-05 2.550565e-05
[4903,] 7.651695e-05 7.651695e-05 2.550565e-05
[4904,] 7.651695e-05 7.651695e-05 2.550565e-05
[4905,] 7.651695e-05 7.651695e-05 2.550565e-05
[4906,] 7.651695e-05 7.651695e-05 2.550565e-05
[4907,] 7.651695e-05 7.651695e-05 2.550565e-05
[4908,] 7.651695e-05 7.651695e-05 2.550565e-05
[4909,] 7.651695e-05 7.651695e-05 2.550565e-05
[4910,] 7.651695e-05 7.651695e-05 2.550565e-05
[4911,] 7.651695e-05 7.651695e-05 2.550565e-05
[4912,] 7.651695e-05 7.651695e-05 2.550565e-05
[4913,] 7.651695e-05 7.651695e-05 2.550565e-05
[4914,] 7.651695e-05 7.651695e-05 2.550565e-05
[4915,] 7.651695e-05 7.651695e-05 2.550565e-05
[4916,] 7.651695e-05 7.651695e-05 2.550565e-05
[4917,] 7.651695e-05 7.651695e-05 2.550565e-05
[4918,] 7.651695e-05 7.651695e-05 2.550565e-05
[4919,] 7.651695e-05 7.651695e-05 2.550565e-05
[4920,] 7.651695e-05 7.651695e-05 2.550565e-05
[4921,] 7.651695e-05 7.651695e-05 2.550565e-05
[4922,] 7.651695e-05 7.651695e-05 2.550565e-05
[4923,] 7.651695e-05 7.651695e-05 2.550565e-05
[4924,] 7.651695e-05 7.651695e-05 2.550565e-05
[4925,] 7.651695e-05 7.651695e-05 2.550565e-05
[4926,] 7.651695e-05 7.651695e-05 2.550565e-05
[4927,] 7.651695e-05 7.651695e-05 2.550565e-05
[4928,] 7.651695e-05 7.651695e-05 2.550565e-05
[4929,] 7.651695e-05 7.651695e-05 2.550565e-05
[4930,] 7.651695e-05 7.651695e-05 2.550565e-05
[4931,] 7.651695e-05 7.651695e-05 2.550565e-05
[4932,] 7.651695e-05 7.651695e-05 2.550565e-05
[4933,] 7.651695e-05 7.651695e-05 2.550565e-05
[4934,] 7.651695e-05 7.651695e-05 2.550565e-05
[4935,] 7.651695e-05 7.651695e-05 2.550565e-05
[4936,] 7.651695e-05 7.651695e-05 2.550565e-05
[4937,] 7.651695e-05 7.651695e-05 2.550565e-05
[4938,] 7.651695e-05 7.651695e-05 2.550565e-05
[4939,] 7.651695e-05 7.651695e-05 2.550565e-05
[4940,] 7.651695e-05 7.651695e-05 2.550565e-05
[4941,] 7.651695e-05 7.651695e-05 2.550565e-05
[4942,] 7.651695e-05 7.651695e-05 2.550565e-05
[4943,] 7.651695e-05 7.651695e-05 2.550565e-05
[4944,] 7.651695e-05 7.651695e-05 2.550565e-05
[4945,] 7.651695e-05 7.651695e-05 2.550565e-05
[4946,] 7.651695e-05 7.651695e-05 2.550565e-05
[4947,] 7.651695e-05 7.651695e-05 2.550565e-05
[4948,] 7.651695e-05 7.651695e-05 2.550565e-05
[4949,] 7.651695e-05 7.651695e-05 2.550565e-05
[4950,] 7.651695e-05 7.651695e-05 2.550565e-05
[4951,] 7.651695e-05 7.651695e-05 2.550565e-05
[4952,] 7.651695e-05 7.651695e-05 2.550565e-05
[4953,] 7.651695e-05 7.651695e-05 2.550565e-05
[4954,] 7.651695e-05 7.651695e-05 2.550565e-05
[4955,] 7.651695e-05 7.651695e-05 2.550565e-05
[4956,] 7.651695e-05 7.651695e-05 2.550565e-05
[4957,] 7.651695e-05 7.651695e-05 2.550565e-05
[4958,] 7.651695e-05 7.651695e-05 2.550565e-05
[4959,] 7.651695e-05 7.651695e-05 2.550565e-05
[4960,] 7.651695e-05 7.651695e-05 2.550565e-05
[4961,] 7.651695e-05 7.651695e-05 2.550565e-05
[4962,] 7.651695e-05 7.651695e-05 2.550565e-05
[4963,] 7.651695e-05 7.651695e-05 2.550565e-05
[4964,] 7.651695e-05 7.651695e-05 2.550565e-05
[4965,] 7.651695e-05 7.651695e-05 2.550565e-05
[4966,] 7.651695e-05 7.651695e-05 2.550565e-05
[4967,] 7.651695e-05 7.651695e-05 2.550565e-05
[4968,] 7.651695e-05 7.651695e-05 2.550565e-05
[4969,] 7.651695e-05 7.651695e-05 2.550565e-05
[4970,] 7.651695e-05 7.651695e-05 2.550565e-05
[4971,] 7.651695e-05 7.651695e-05 2.550565e-05
[4972,] 7.651695e-05 7.651695e-05 2.550565e-05
[4973,] 7.651695e-05 7.651695e-05 2.550565e-05
[4974,] 7.651695e-05 7.651695e-05 2.550565e-05
[4975,] 7.651695e-05 7.651695e-05 2.550565e-05
[4976,] 7.651695e-05 7.651695e-05 2.550565e-05
[4977,] 7.651695e-05 7.651695e-05 2.550565e-05
[4978,] 7.651695e-05 7.651695e-05 2.550565e-05
[4979,] 7.651695e-05 7.651695e-05 2.550565e-05
[4980,] 7.651695e-05 7.651695e-05 2.550565e-05
[4981,] 7.651695e-05 7.651695e-05 2.550565e-05
[4982,] 7.651695e-05 7.651695e-05 2.550565e-05
[4983,] 7.651695e-05 7.651695e-05 2.550565e-05
[4984,] 7.651695e-05 7.651695e-05 2.550565e-05
[4985,] 7.651695e-05 7.651695e-05 2.550565e-05
[4986,] 7.651695e-05 7.651695e-05 2.550565e-05
[4987,] 7.651695e-05 7.651695e-05 2.550565e-05
[4988,] 7.651695e-05 7.651695e-05 2.550565e-05
[4989,] 7.651695e-05 7.651695e-05 2.550565e-05
[4990,] 7.651695e-05 7.651695e-05 2.550565e-05
[4991,] 7.651695e-05 7.651695e-05 2.550565e-05
[4992,] 7.651695e-05 7.651695e-05 2.550565e-05
[4993,] 7.651695e-05 7.651695e-05 2.550565e-05
[4994,] 7.651695e-05 7.651695e-05 2.550565e-05
[4995,] 7.651695e-05 7.651695e-05 2.550565e-05
[4996,] 7.651695e-05 7.651695e-05 2.550565e-05
[4997,] 7.651695e-05 7.651695e-05 2.550565e-05
[4998,] 7.651695e-05 7.651695e-05 2.550565e-05
[4999,] 7.651695e-05 7.651695e-05 2.550565e-05
[5000,] 7.651695e-05 7.651695e-05 2.550565e-05
[5001,] 7.651695e-05 7.651695e-05 2.550565e-05
[5002,] 7.651695e-05 7.651695e-05 2.550565e-05
[5003,] 7.651695e-05 7.651695e-05 2.550565e-05
[5004,] 7.651695e-05 7.651695e-05 2.550565e-05
[5005,] 7.651695e-05 7.651695e-05 2.550565e-05
[5006,] 7.651695e-05 7.651695e-05 2.550565e-05
[5007,] 7.651695e-05 7.651695e-05 2.550565e-05
[5008,] 7.651695e-05 7.651695e-05 2.550565e-05
[5009,] 7.651695e-05 7.651695e-05 2.550565e-05
[5010,] 7.651695e-05 7.651695e-05 2.550565e-05
[5011,] 7.651695e-05 7.651695e-05 2.550565e-05
[5012,] 7.651696e-05 7.651695e-05 2.550565e-05
[5013,] 7.651696e-05 7.651695e-05 2.550565e-05
[5014,] 7.651696e-05 7.651695e-05 2.550565e-05
[5015,] 7.651696e-05 7.651695e-05 2.550565e-05
[5016,] 7.651696e-05 7.651695e-05 2.550565e-05
[5017,] 7.651695e-05 7.651695e-05 2.550565e-05
[5018,] 7.651695e-05 7.651695e-05 2.550565e-05
[5019,] 7.651695e-05 7.651695e-05 2.550565e-05
[5020,] 7.651695e-05 7.651695e-05 2.550565e-05
[5021,] 7.651696e-05 7.651695e-05 2.550565e-05
[5022,] 7.651695e-05 7.651695e-05 2.550565e-05
[5023,] 7.651695e-05 7.651695e-05 2.550565e-05
[5024,] 7.651695e-05 7.651695e-05 2.550565e-05
[5025,] 7.651695e-05 7.651695e-05 2.550565e-05
[5026,] 7.651695e-05 7.651695e-05 2.550565e-05
[5027,] 7.651696e-05 7.651695e-05 2.550565e-05
[5028,] 7.651695e-05 7.651695e-05 2.550565e-05
[5029,] 7.651696e-05 7.651695e-05 2.550565e-05
[5030,] 7.651695e-05 7.651695e-05 2.550565e-05
[5031,] 7.651695e-05 7.651695e-05 2.550565e-05
[5032,] 7.651695e-05 7.651695e-05 2.550565e-05
[5033,] 7.651695e-05 7.651695e-05 2.550565e-05
[5034,] 7.651696e-05 7.651695e-05 2.550565e-05
[5035,] 7.651695e-05 7.651695e-05 2.550565e-05
[5036,] 7.651695e-05 7.651695e-05 2.550565e-05
[5037,] 7.651695e-05 7.651695e-05 2.550565e-05
[5038,] 7.651695e-05 7.651695e-05 2.550565e-05
[5039,] 7.651695e-05 7.651695e-05 2.550565e-05
[5040,] 7.651696e-05 7.651695e-05 2.550565e-05
[5041,] 7.651695e-05 7.651695e-05 2.550565e-05
[5042,] 7.651695e-05 7.651695e-05 2.550565e-05
[5043,] 7.651695e-05 7.651695e-05 2.550565e-05
[5044,] 7.651695e-05 7.651695e-05 2.550565e-05
[5045,] 7.651695e-05 7.651695e-05 2.550565e-05
[5046,] 7.651695e-05 7.651695e-05 2.550565e-05
[5047,] 7.651695e-05 7.651695e-05 2.550565e-05
[5048,] 7.651695e-05 7.651695e-05 2.550565e-05
[5049,] 7.651695e-05 7.651695e-05 2.550565e-05
[5050,] 7.651695e-05 7.651695e-05 2.550565e-05
[5051,] 7.651695e-05 7.651695e-05 2.550565e-05
[5052,] 7.651695e-05 7.651695e-05 2.550565e-05
[5053,] 7.651695e-05 7.651695e-05 2.550565e-05
[5054,] 7.651695e-05 7.651695e-05 2.550565e-05
[5055,] 7.651695e-05 7.651695e-05 2.550565e-05
[5056,] 7.651695e-05 7.651695e-05 2.550565e-05
[5057,] 7.651695e-05 7.651695e-05 2.550565e-05
[5058,] 7.651695e-05 7.651695e-05 2.550565e-05
[5059,] 7.651695e-05 7.651695e-05 2.550565e-05
[5060,] 7.651695e-05 7.651695e-05 2.550565e-05
[5061,] 7.651695e-05 7.651695e-05 2.550565e-05
[5062,] 7.651695e-05 7.651695e-05 2.550565e-05
[5063,] 7.651695e-05 7.651695e-05 2.550565e-05
[5064,] 7.651695e-05 7.651695e-05 2.550565e-05
[5065,] 7.651695e-05 7.651695e-05 2.550565e-05
[5066,] 7.651695e-05 7.651695e-05 2.550565e-05
[5067,] 7.651695e-05 7.651695e-05 2.550565e-05
[5068,] 7.651695e-05 7.651695e-05 2.550565e-05
[5069,] 7.651695e-05 7.651695e-05 2.550565e-05
[5070,] 7.651695e-05 7.651695e-05 2.550565e-05
[5071,] 7.651695e-05 7.651695e-05 2.550565e-05
[5072,] 7.651695e-05 7.651695e-05 2.550565e-05
[5073,] 7.651695e-05 7.651695e-05 2.550565e-05
[5074,] 7.651695e-05 7.651695e-05 2.550565e-05
[5075,] 7.651695e-05 7.651695e-05 2.550565e-05
[5076,] 7.651695e-05 7.651695e-05 2.550565e-05
[5077,] 7.651695e-05 7.651695e-05 2.550565e-05
[5078,] 7.651696e-05 7.651695e-05 2.550565e-05
[5079,] 7.651695e-05 7.651695e-05 2.550565e-05
[5080,] 7.651695e-05 7.651695e-05 2.550565e-05
[5081,] 7.651695e-05 7.651695e-05 2.550565e-05
[5082,] 7.651695e-05 7.651695e-05 2.550565e-05
[5083,] 7.651695e-05 7.651695e-05 2.550565e-05
[5084,] 7.651695e-05 7.651695e-05 2.550565e-05
[5085,] 7.651695e-05 7.651695e-05 2.550565e-05
[5086,] 7.651695e-05 7.651695e-05 2.550565e-05
[5087,] 7.651695e-05 7.651695e-05 2.550565e-05
[5088,] 7.651695e-05 7.651695e-05 2.550565e-05
[5089,] 7.651695e-05 7.651695e-05 2.550565e-05
[5090,] 7.651695e-05 7.651695e-05 2.550565e-05
[5091,] 7.651695e-05 7.651695e-05 2.550565e-05
[5092,] 7.651695e-05 7.651695e-05 2.550565e-05
[5093,] 7.651695e-05 7.651695e-05 2.550565e-05
[5094,] 7.651695e-05 7.651695e-05 2.550565e-05
[5095,] 7.651695e-05 7.651695e-05 2.550565e-05
[5096,] 7.651695e-05 7.651695e-05 2.550565e-05
[5097,] 7.651695e-05 7.651695e-05 2.550565e-05
[5098,] 7.651695e-05 7.651695e-05 2.550565e-05
[5099,] 7.651695e-05 7.651695e-05 2.550565e-05
[5100,] 7.651695e-05 7.651695e-05 2.550565e-05
[5101,] 7.651696e-05 7.651695e-05 2.550565e-05
[5102,] 7.651695e-05 7.651695e-05 2.550565e-05
[5103,] 7.651695e-05 7.651695e-05 2.550565e-05
[5104,] 7.651695e-05 7.651695e-05 2.550565e-05
[5105,] 7.651695e-05 7.651695e-05 2.550565e-05
[5106,] 7.651695e-05 7.651695e-05 2.550565e-05
[5107,] 7.651695e-05 7.651695e-05 2.550565e-05
[5108,] 7.651695e-05 7.651695e-05 2.550565e-05
[5109,] 7.651695e-05 7.651695e-05 2.550565e-05
[5110,] 7.651696e-05 7.651695e-05 2.550565e-05
[5111,] 7.651696e-05 7.651695e-05 2.550565e-05
[5112,] 7.651696e-05 7.651695e-05 2.550565e-05
[5113,] 7.651695e-05 7.651695e-05 2.550565e-05
[5114,] 7.651695e-05 7.651695e-05 2.550565e-05
[5115,] 7.651695e-05 7.651695e-05 2.550565e-05
[5116,] 7.651695e-05 7.651695e-05 2.550565e-05
[5117,] 7.651695e-05 7.651695e-05 2.550565e-05
[5118,] 7.651695e-05 7.651695e-05 2.550565e-05
[5119,] 7.651695e-05 7.651695e-05 2.550565e-05
[5120,] 7.651695e-05 7.651695e-05 2.550565e-05
[5121,] 7.651695e-05 7.651695e-05 2.550565e-05
[5122,] 7.651695e-05 7.651695e-05 2.550565e-05
[5123,] 7.651695e-05 7.651695e-05 2.550565e-05
[5124,] 7.651695e-05 7.651695e-05 2.550565e-05
[5125,] 7.651695e-05 7.651695e-05 2.550565e-05
[5126,] 7.651695e-05 7.651695e-05 2.550565e-05
[5127,] 7.651695e-05 7.651695e-05 2.550565e-05
[5128,] 7.651695e-05 7.651695e-05 2.550565e-05
[5129,] 7.651695e-05 7.651695e-05 2.550565e-05
[5130,] 7.651695e-05 7.651695e-05 2.550565e-05
[5131,] 7.651695e-05 7.651695e-05 2.550565e-05
[5132,] 7.651695e-05 7.651695e-05 2.550565e-05
[5133,] 7.651695e-05 7.651695e-05 2.550565e-05
[5134,] 7.651695e-05 7.651695e-05 2.550565e-05
[5135,] 7.651695e-05 7.651695e-05 2.550565e-05
[5136,] 7.651695e-05 7.651695e-05 2.550565e-05
[5137,] 7.651695e-05 7.651695e-05 2.550565e-05
[5138,] 7.651695e-05 7.651695e-05 2.550565e-05
[5139,] 7.651696e-05 7.651695e-05 2.550565e-05
[5140,] 7.651695e-05 7.651695e-05 2.550565e-05
[5141,] 7.651695e-05 7.651695e-05 2.550565e-05
[5142,] 7.651695e-05 7.651695e-05 2.550565e-05
[5143,] 7.651695e-05 7.651695e-05 2.550565e-05
[5144,] 7.651695e-05 7.651695e-05 2.550565e-05
[5145,] 7.651695e-05 7.651695e-05 2.550565e-05
[5146,] 7.651695e-05 7.651695e-05 2.550565e-05
[5147,] 7.651695e-05 7.651695e-05 2.550565e-05
[5148,] 7.651695e-05 7.651695e-05 2.550565e-05
[5149,] 7.651696e-05 7.651695e-05 2.550565e-05
[5150,] 7.651695e-05 7.651695e-05 2.550565e-05
[5151,] 7.651695e-05 7.651695e-05 2.550565e-05
[5152,] 7.651695e-05 7.651695e-05 2.550565e-05
[5153,] 7.651695e-05 7.651695e-05 2.550565e-05
[5154,] 7.651696e-05 7.651695e-05 2.550565e-05
[5155,] 7.651696e-05 7.651695e-05 2.550565e-05
[5156,] 7.651696e-05 7.651695e-05 2.550565e-05
[5157,] 7.651695e-05 7.651695e-05 2.550565e-05
[5158,] 7.651695e-05 7.651695e-05 2.550565e-05
[5159,] 7.651695e-05 7.651695e-05 2.550565e-05
[5160,] 7.651695e-05 7.651695e-05 2.550565e-05
[5161,] 7.651695e-05 7.651695e-05 2.550565e-05
[5162,] 7.651695e-05 7.651695e-05 2.550565e-05
[5163,] 7.651695e-05 7.651695e-05 2.550565e-05
[5164,] 7.651695e-05 7.651695e-05 2.550565e-05
[5165,] 7.651695e-05 7.651695e-05 2.550565e-05
[5166,] 7.651695e-05 7.651695e-05 2.550565e-05
[5167,] 7.651695e-05 7.651695e-05 2.550565e-05
[5168,] 7.651695e-05 7.651695e-05 2.550565e-05
[5169,] 7.651695e-05 7.651695e-05 2.550565e-05
[5170,] 7.651695e-05 7.651695e-05 2.550565e-05
[5171,] 7.651695e-05 7.651695e-05 2.550565e-05
[5172,] 7.651695e-05 7.651695e-05 2.550565e-05
[5173,] 7.651695e-05 7.651695e-05 2.550565e-05
[5174,] 7.651695e-05 7.651695e-05 2.550565e-05
[5175,] 7.651696e-05 7.651695e-05 2.550565e-05
[5176,] 7.651695e-05 7.651695e-05 2.550565e-05
[5177,] 7.651695e-05 7.651695e-05 2.550565e-05
[5178,] 7.651695e-05 7.651695e-05 2.550565e-05
[5179,] 7.651695e-05 7.651695e-05 2.550565e-05
[5180,] 7.651696e-05 7.651695e-05 2.550565e-05
[5181,] 7.651695e-05 7.651695e-05 2.550565e-05
[5182,] 7.651695e-05 7.651695e-05 2.550565e-05
[5183,] 7.651695e-05 7.651695e-05 2.550565e-05
[5184,] 7.651695e-05 7.651695e-05 2.550565e-05
[5185,] 7.651695e-05 7.651695e-05 2.550565e-05
[5186,] 7.651695e-05 7.651695e-05 2.550565e-05
[5187,] 7.651695e-05 7.651695e-05 2.550565e-05
[5188,] 7.651695e-05 7.651695e-05 2.550565e-05
[5189,] 7.651695e-05 7.651695e-05 2.550565e-05
[5190,] 7.651695e-05 7.651695e-05 2.550565e-05
[5191,] 7.651695e-05 7.651695e-05 2.550565e-05
[5192,] 7.651696e-05 7.651695e-05 2.550565e-05
[5193,] 7.651696e-05 7.651695e-05 2.550565e-05
[5194,] 7.651695e-05 7.651695e-05 2.550565e-05
[5195,] 7.651695e-05 7.651695e-05 2.550565e-05
[5196,] 7.651696e-05 7.651695e-05 2.550565e-05
[5197,] 7.651695e-05 7.651695e-05 2.550565e-05
[5198,] 7.651695e-05 7.651695e-05 2.550565e-05
[5199,] 7.651695e-05 7.651695e-05 2.550565e-05
[5200,] 7.651695e-05 7.651695e-05 2.550565e-05
[5201,] 7.651696e-05 7.651695e-05 2.550565e-05
[5202,] 7.651695e-05 7.651695e-05 2.550565e-05
[5203,] 7.651696e-05 7.651695e-05 2.550565e-05
[5204,] 7.651695e-05 7.651695e-05 2.550565e-05
[5205,] 7.651695e-05 7.651695e-05 2.550565e-05
[5206,] 7.651695e-05 7.651695e-05 2.550565e-05
[5207,] 7.651695e-05 7.651695e-05 2.550565e-05
[5208,] 7.651695e-05 7.651695e-05 2.550565e-05
[5209,] 7.651695e-05 7.651695e-05 2.550565e-05
[5210,] 7.651695e-05 7.651695e-05 2.550565e-05
[5211,] 7.651695e-05 7.651695e-05 2.550565e-05
[5212,] 7.651695e-05 7.651695e-05 2.550565e-05
[5213,] 7.651695e-05 7.651695e-05 2.550565e-05
[5214,] 7.651696e-05 7.651695e-05 2.550565e-05
[5215,] 7.651695e-05 7.651695e-05 2.550565e-05
[5216,] 7.651695e-05 7.651695e-05 2.550565e-05
[5217,] 7.651695e-05 7.651695e-05 2.550565e-05
[5218,] 7.651695e-05 7.651695e-05 2.550565e-05
[5219,] 7.651695e-05 7.651695e-05 2.550565e-05
[5220,] 7.651695e-05 7.651695e-05 2.550565e-05
[5221,] 7.651695e-05 7.651695e-05 2.550565e-05
[5222,] 7.651695e-05 7.651695e-05 2.550565e-05
[5223,] 7.651695e-05 7.651695e-05 2.550565e-05
[5224,] 7.651695e-05 7.651695e-05 2.550565e-05
[5225,] 7.651695e-05 7.651695e-05 2.550565e-05
[5226,] 7.651695e-05 7.651695e-05 2.550565e-05
[5227,] 7.651695e-05 7.651695e-05 2.550565e-05
[5228,] 7.651695e-05 7.651695e-05 2.550565e-05
[5229,] 7.651695e-05 7.651695e-05 2.550565e-05
[5230,] 7.651695e-05 7.651695e-05 2.550565e-05
[5231,] 7.651695e-05 7.651695e-05 2.550565e-05
[5232,] 7.651695e-05 7.651695e-05 2.550565e-05
[5233,] 7.651695e-05 7.651695e-05 2.550565e-05
[5234,] 7.651695e-05 7.651695e-05 2.550565e-05
[5235,] 7.651695e-05 7.651695e-05 2.550565e-05
[5236,] 7.651695e-05 7.651695e-05 2.550565e-05
[5237,] 7.651695e-05 7.651695e-05 2.550565e-05
[5238,] 7.651695e-05 7.651695e-05 2.550565e-05
[5239,] 7.651695e-05 7.651695e-05 2.550565e-05
[5240,] 7.651695e-05 7.651695e-05 2.550565e-05
[5241,] 7.651695e-05 7.651695e-05 2.550565e-05
[5242,] 7.651695e-05 7.651695e-05 2.550565e-05
[5243,] 7.651695e-05 7.651695e-05 2.550565e-05
[5244,] 7.651695e-05 7.651695e-05 2.550565e-05
[5245,] 7.651695e-05 7.651695e-05 2.550565e-05
[5246,] 7.651695e-05 7.651695e-05 2.550565e-05
[5247,] 7.651695e-05 7.651695e-05 2.550565e-05
[5248,] 7.651695e-05 7.651695e-05 2.550565e-05
[5249,] 7.651695e-05 7.651695e-05 2.550565e-05
[5250,] 7.651695e-05 7.651695e-05 2.550565e-05
[5251,] 7.651695e-05 7.651695e-05 2.550565e-05
[5252,] 7.651695e-05 7.651695e-05 2.550565e-05
[5253,] 7.651696e-05 7.651695e-05 2.550565e-05
[5254,] 7.651696e-05 7.651695e-05 2.550565e-05
[5255,] 7.651695e-05 7.651695e-05 2.550565e-05
[5256,] 7.651695e-05 7.651695e-05 2.550565e-05
[5257,] 7.651695e-05 7.651695e-05 2.550565e-05
[5258,] 7.651695e-05 7.651695e-05 2.550565e-05
[5259,] 7.651695e-05 7.651695e-05 2.550565e-05
[5260,] 7.651695e-05 7.651695e-05 2.550565e-05
[5261,] 7.651695e-05 7.651695e-05 2.550565e-05
[5262,] 7.651696e-05 7.651695e-05 2.550565e-05
[5263,] 7.651695e-05 7.651695e-05 2.550565e-05
[5264,] 7.651695e-05 7.651695e-05 2.550565e-05
[5265,] 7.651695e-05 7.651695e-05 2.550565e-05
[5266,] 7.651695e-05 7.651695e-05 2.550565e-05
[5267,] 7.651696e-05 7.651695e-05 2.550565e-05
[5268,] 7.651695e-05 7.651695e-05 2.550565e-05
[5269,] 7.651695e-05 7.651695e-05 2.550565e-05
[5270,] 7.651695e-05 7.651695e-05 2.550565e-05
[5271,] 7.651695e-05 7.651695e-05 2.550565e-05
[5272,] 7.651695e-05 7.651695e-05 2.550565e-05
[5273,] 7.651695e-05 7.651695e-05 2.550565e-05
[5274,] 7.651695e-05 7.651695e-05 2.550565e-05
[5275,] 7.651695e-05 7.651695e-05 2.550565e-05
[5276,] 7.651695e-05 7.651695e-05 2.550565e-05
[5277,] 7.651695e-05 7.651695e-05 2.550565e-05
[5278,] 7.651695e-05 7.651695e-05 2.550565e-05
[5279,] 7.651695e-05 7.651695e-05 2.550565e-05
[5280,] 7.651695e-05 7.651695e-05 2.550565e-05
[5281,] 7.651695e-05 7.651695e-05 2.550565e-05
[5282,] 7.651695e-05 7.651695e-05 2.550565e-05
[5283,] 7.651695e-05 7.651695e-05 2.550565e-05
[5284,] 7.651695e-05 7.651695e-05 2.550565e-05
[5285,] 7.651695e-05 7.651695e-05 2.550565e-05
[5286,] 7.651695e-05 7.651695e-05 2.550565e-05
[5287,] 7.651695e-05 7.651695e-05 2.550565e-05
[5288,] 7.651695e-05 7.651695e-05 2.550565e-05
[5289,] 7.651695e-05 7.651695e-05 2.550565e-05
[5290,] 7.651695e-05 7.651695e-05 2.550565e-05
[5291,] 7.651695e-05 7.651695e-05 2.550565e-05
[5292,] 7.651695e-05 7.651695e-05 2.550565e-05
[5293,] 7.651695e-05 7.651695e-05 2.550565e-05
[5294,] 7.651695e-05 7.651695e-05 2.550565e-05
[5295,] 7.651695e-05 7.651695e-05 2.550565e-05
[5296,] 7.651695e-05 7.651695e-05 2.550565e-05
[5297,] 7.651695e-05 7.651695e-05 2.550565e-05
[5298,] 7.651695e-05 7.651695e-05 2.550565e-05
[5299,] 7.651695e-05 7.651695e-05 2.550565e-05
[5300,] 7.651695e-05 7.651695e-05 2.550565e-05
[5301,] 7.651695e-05 7.651695e-05 2.550565e-05
[5302,] 7.651695e-05 7.651695e-05 2.550565e-05
[5303,] 7.651695e-05 7.651695e-05 2.550565e-05
[5304,] 7.651695e-05 7.651695e-05 2.550565e-05
[5305,] 7.651695e-05 7.651695e-05 2.550565e-05
[5306,] 7.651695e-05 7.651695e-05 2.550565e-05
[5307,] 7.651695e-05 7.651695e-05 2.550565e-05
[5308,] 7.651695e-05 7.651695e-05 2.550565e-05
[5309,] 7.651695e-05 7.651695e-05 2.550565e-05
[5310,] 7.651695e-05 7.651695e-05 2.550565e-05
[5311,] 7.651695e-05 7.651695e-05 2.550565e-05
[5312,] 7.651695e-05 7.651695e-05 2.550565e-05
[5313,] 7.651695e-05 7.651695e-05 2.550565e-05
[5314,] 7.651695e-05 7.651695e-05 2.550565e-05
[5315,] 7.651695e-05 7.651695e-05 2.550565e-05
[5316,] 7.651695e-05 7.651695e-05 2.550565e-05
[5317,] 7.651695e-05 7.651695e-05 2.550565e-05
[5318,] 7.651695e-05 7.651695e-05 2.550565e-05
[5319,] 7.651695e-05 7.651695e-05 2.550565e-05
[5320,] 7.651695e-05 7.651695e-05 2.550565e-05
[5321,] 7.651695e-05 7.651695e-05 2.550565e-05
[5322,] 7.651695e-05 7.651695e-05 2.550565e-05
[5323,] 7.651695e-05 7.651695e-05 2.550565e-05
[5324,] 7.651695e-05 7.651695e-05 2.550565e-05
[5325,] 7.651695e-05 7.651695e-05 2.550565e-05
[5326,] 7.651695e-05 7.651695e-05 2.550565e-05
[5327,] 7.651695e-05 7.651695e-05 2.550565e-05
[5328,] 7.651695e-05 7.651695e-05 2.550565e-05
[5329,] 7.651695e-05 7.651695e-05 2.550565e-05
[5330,] 7.651695e-05 7.651695e-05 2.550565e-05
[5331,] 7.651695e-05 7.651695e-05 2.550565e-05
[5332,] 7.651695e-05 7.651695e-05 2.550565e-05
[5333,] 7.651695e-05 7.651695e-05 2.550565e-05
[5334,] 7.651695e-05 7.651695e-05 2.550565e-05
[5335,] 7.651695e-05 7.651695e-05 2.550565e-05
[5336,] 7.651695e-05 7.651695e-05 2.550565e-05
[5337,] 7.651695e-05 7.651695e-05 2.550565e-05
[5338,] 7.651695e-05 7.651695e-05 2.550565e-05
[5339,] 7.651695e-05 7.651695e-05 2.550565e-05
[5340,] 7.651695e-05 7.651695e-05 2.550565e-05
[5341,] 7.651695e-05 7.651695e-05 2.550565e-05
[5342,] 7.651695e-05 7.651695e-05 2.550565e-05
[5343,] 7.651695e-05 7.651695e-05 2.550565e-05
[5344,] 7.651695e-05 7.651695e-05 2.550565e-05
[5345,] 7.651695e-05 7.651695e-05 2.550565e-05
[5346,] 7.651695e-05 7.651695e-05 2.550565e-05
[5347,] 7.651695e-05 7.651695e-05 2.550565e-05
[5348,] 7.651695e-05 7.651695e-05 2.550565e-05
[5349,] 7.651695e-05 7.651695e-05 2.550565e-05
[5350,] 7.651695e-05 7.651695e-05 2.550565e-05
[5351,] 7.651695e-05 7.651695e-05 2.550565e-05
[5352,] 7.651695e-05 7.651695e-05 2.550565e-05
[5353,] 7.651695e-05 7.651695e-05 2.550565e-05
[5354,] 7.651695e-05 7.651695e-05 2.550565e-05
[5355,] 7.651695e-05 7.651695e-05 2.550565e-05
[5356,] 7.651695e-05 7.651695e-05 2.550565e-05
[5357,] 7.651695e-05 7.651695e-05 2.550565e-05
[5358,] 7.651695e-05 7.651695e-05 2.550565e-05
[5359,] 7.651695e-05 7.651695e-05 2.550565e-05
[5360,] 7.651695e-05 7.651695e-05 2.550565e-05
[5361,] 7.651695e-05 7.651695e-05 2.550565e-05
[5362,] 7.651695e-05 7.651695e-05 2.550565e-05
[5363,] 7.651695e-05 7.651695e-05 2.550565e-05
[5364,] 7.651695e-05 7.651695e-05 2.550565e-05
[5365,] 7.651695e-05 7.651695e-05 2.550565e-05
[5366,] 7.651695e-05 7.651695e-05 2.550565e-05
[5367,] 7.651695e-05 7.651695e-05 2.550565e-05
[5368,] 7.651695e-05 7.651695e-05 2.550565e-05
[5369,] 7.651695e-05 7.651695e-05 2.550565e-05
[5370,] 7.651695e-05 7.651695e-05 2.550565e-05
[5371,] 7.651695e-05 7.651695e-05 2.550565e-05
[5372,] 7.651695e-05 7.651695e-05 2.550565e-05
[5373,] 7.651695e-05 7.651695e-05 2.550565e-05
[5374,] 7.651695e-05 7.651695e-05 2.550565e-05
[5375,] 7.651695e-05 7.651695e-05 2.550565e-05
[5376,] 7.651695e-05 7.651695e-05 2.550565e-05
[5377,] 7.651695e-05 7.651695e-05 2.550565e-05
[5378,] 7.651695e-05 7.651695e-05 2.550565e-05
[5379,] 7.651695e-05 7.651695e-05 2.550565e-05
[5380,] 7.651695e-05 7.651695e-05 2.550565e-05
[5381,] 7.651695e-05 7.651695e-05 2.550565e-05
[5382,] 7.651695e-05 7.651695e-05 2.550565e-05
[5383,] 7.651695e-05 7.651695e-05 2.550565e-05
[5384,] 7.651695e-05 7.651695e-05 2.550565e-05
[5385,] 7.651695e-05 7.651695e-05 2.550565e-05
[5386,] 7.651695e-05 7.651695e-05 2.550565e-05
[5387,] 7.651695e-05 7.651695e-05 2.550565e-05
[5388,] 7.651695e-05 7.651695e-05 2.550565e-05
[5389,] 7.651695e-05 7.651695e-05 2.550565e-05
[5390,] 7.651695e-05 7.651695e-05 2.550565e-05
[5391,] 7.651695e-05 7.651695e-05 2.550565e-05
[5392,] 7.651695e-05 7.651695e-05 2.550565e-05
[5393,] 7.651695e-05 7.651695e-05 2.550565e-05
[5394,] 7.651695e-05 7.651695e-05 2.550565e-05
[5395,] 7.651695e-05 7.651695e-05 2.550565e-05
[5396,] 7.651695e-05 7.651695e-05 2.550565e-05
[5397,] 7.651695e-05 7.651695e-05 2.550565e-05
[5398,] 7.651695e-05 7.651695e-05 2.550565e-05
[5399,] 7.651695e-05 7.651695e-05 2.550565e-05
[5400,] 7.651695e-05 7.651695e-05 2.550565e-05
[5401,] 7.651695e-05 7.651695e-05 2.550565e-05
[5402,] 7.651695e-05 7.651695e-05 2.550565e-05
[5403,] 7.651695e-05 7.651695e-05 2.550565e-05
[5404,] 7.651695e-05 7.651695e-05 2.550565e-05
[5405,] 7.651695e-05 7.651695e-05 2.550565e-05
[5406,] 7.651695e-05 7.651695e-05 2.550565e-05
[5407,] 7.651695e-05 7.651695e-05 2.550565e-05
[5408,] 7.651695e-05 7.651695e-05 2.550565e-05
[5409,] 7.651695e-05 7.651695e-05 2.550565e-05
[5410,] 7.651695e-05 7.651695e-05 2.550565e-05
[5411,] 7.651695e-05 7.651695e-05 2.550565e-05
[5412,] 7.651695e-05 7.651695e-05 2.550565e-05
[5413,] 7.651695e-05 7.651695e-05 2.550565e-05
[5414,] 7.651695e-05 7.651695e-05 2.550565e-05
[5415,] 7.651695e-05 7.651695e-05 2.550565e-05
[5416,] 7.651695e-05 7.651695e-05 2.550565e-05
[5417,] 7.651695e-05 7.651695e-05 2.550565e-05
[5418,] 7.651695e-05 7.651695e-05 2.550565e-05
[5419,] 7.651695e-05 7.651695e-05 2.550565e-05
[5420,] 7.651695e-05 7.651695e-05 2.550565e-05
[5421,] 7.651695e-05 7.651695e-05 2.550565e-05
[5422,] 7.651695e-05 7.651695e-05 2.550565e-05
[5423,] 7.651695e-05 7.651695e-05 2.550565e-05
[5424,] 7.651695e-05 7.651695e-05 2.550565e-05
[5425,] 7.651695e-05 7.651695e-05 2.550565e-05
[5426,] 7.651695e-05 7.651695e-05 2.550565e-05
[5427,] 7.651695e-05 7.651695e-05 2.550565e-05
[5428,] 7.651695e-05 7.651695e-05 2.550565e-05
[5429,] 7.651695e-05 7.651695e-05 2.550565e-05
[5430,] 7.651695e-05 7.651695e-05 2.550565e-05
[5431,] 7.651695e-05 7.651695e-05 2.550565e-05
[5432,] 7.651695e-05 7.651695e-05 2.550565e-05
[5433,] 7.651695e-05 7.651695e-05 2.550565e-05
[5434,] 7.651695e-05 7.651695e-05 2.550565e-05
[5435,] 7.651695e-05 7.651695e-05 2.550565e-05
[5436,] 7.651695e-05 7.651695e-05 2.550565e-05
[5437,] 7.651695e-05 7.651695e-05 2.550565e-05
[5438,] 7.651695e-05 7.651695e-05 2.550565e-05
[5439,] 7.651695e-05 7.651695e-05 2.550565e-05
[5440,] 7.651695e-05 7.651695e-05 2.550565e-05
[5441,] 7.651695e-05 7.651695e-05 2.550565e-05
[5442,] 7.651695e-05 7.651695e-05 2.550565e-05
[5443,] 7.651695e-05 7.651695e-05 2.550565e-05
[5444,] 7.651695e-05 7.651695e-05 2.550565e-05
[5445,] 7.651695e-05 7.651695e-05 2.550565e-05
[5446,] 7.651695e-05 7.651695e-05 2.550565e-05
[5447,] 7.651695e-05 7.651695e-05 2.550565e-05
[5448,] 7.651695e-05 7.651695e-05 2.550565e-05
[5449,] 7.651695e-05 7.651695e-05 2.550565e-05
[5450,] 7.651695e-05 7.651695e-05 2.550565e-05
[5451,] 7.651695e-05 7.651695e-05 2.550565e-05
[5452,] 7.651695e-05 7.651695e-05 2.550565e-05
[5453,] 7.651695e-05 7.651695e-05 2.550565e-05
[5454,] 7.651695e-05 7.651695e-05 2.550565e-05
[5455,] 7.651695e-05 7.651695e-05 2.550565e-05
[5456,] 7.651695e-05 7.651695e-05 2.550565e-05
[5457,] 7.651695e-05 7.651695e-05 2.550565e-05
[5458,] 7.651695e-05 7.651695e-05 2.550565e-05
[5459,] 7.651695e-05 7.651695e-05 2.550565e-05
[5460,] 7.651695e-05 7.651695e-05 2.550565e-05
[5461,] 7.651695e-05 7.651695e-05 2.550565e-05
[5462,] 7.651695e-05 7.651695e-05 2.550565e-05
[5463,] 7.651695e-05 7.651695e-05 2.550565e-05
[5464,] 7.651695e-05 7.651695e-05 2.550565e-05
[5465,] 7.651695e-05 7.651695e-05 2.550565e-05
[5466,] 7.651695e-05 7.651695e-05 2.550565e-05
[5467,] 7.651695e-05 7.651695e-05 2.550565e-05
[5468,] 7.651695e-05 7.651695e-05 2.550565e-05
[5469,] 7.651695e-05 7.651695e-05 2.550565e-05
[5470,] 7.651695e-05 7.651695e-05 2.550565e-05
[5471,] 7.651695e-05 7.651695e-05 2.550565e-05
[5472,] 7.651695e-05 7.651695e-05 2.550565e-05
[5473,] 7.651695e-05 7.651695e-05 2.550565e-05
[5474,] 7.651695e-05 7.651695e-05 2.550565e-05
[5475,] 7.651695e-05 7.651695e-05 2.550565e-05
[5476,] 7.651695e-05 7.651695e-05 2.550565e-05
[5477,] 7.651695e-05 7.651695e-05 2.550565e-05
[5478,] 7.651695e-05 7.651695e-05 2.550565e-05
[5479,] 7.651695e-05 7.651695e-05 2.550565e-05
[5480,] 7.651695e-05 7.651695e-05 2.550565e-05
[5481,] 7.651695e-05 7.651695e-05 2.550565e-05
[5482,] 7.651695e-05 7.651695e-05 2.550565e-05
[5483,] 7.651695e-05 7.651695e-05 2.550565e-05
[5484,] 7.651695e-05 7.651695e-05 2.550565e-05
[5485,] 7.651695e-05 7.651695e-05 2.550565e-05
[5486,] 7.651695e-05 7.651695e-05 2.550565e-05
[5487,] 7.651695e-05 7.651695e-05 2.550565e-05
[5488,] 7.651695e-05 7.651695e-05 2.550565e-05
[5489,] 7.651695e-05 7.651695e-05 2.550565e-05
[5490,] 7.651695e-05 7.651695e-05 2.550565e-05
[5491,] 7.651695e-05 7.651695e-05 2.550565e-05
[5492,] 7.651695e-05 7.651695e-05 2.550565e-05
[5493,] 7.651695e-05 7.651695e-05 2.550565e-05
[5494,] 7.651695e-05 7.651695e-05 2.550565e-05
[5495,] 7.651695e-05 7.651695e-05 2.550565e-05
[5496,] 7.651695e-05 7.651695e-05 2.550565e-05
[5497,] 7.651695e-05 7.651695e-05 2.550565e-05
[5498,] 7.651695e-05 7.651695e-05 2.550565e-05
[5499,] 7.651695e-05 7.651695e-05 2.550565e-05
[5500,] 7.651695e-05 7.651695e-05 2.550565e-05
[5501,] 7.651695e-05 7.651695e-05 2.550565e-05
[5502,] 7.651695e-05 7.651695e-05 2.550565e-05
[5503,] 7.651695e-05 7.651695e-05 2.550565e-05
[5504,] 7.651695e-05 7.651695e-05 2.550565e-05
[5505,] 7.651695e-05 7.651695e-05 2.550565e-05
[5506,] 7.651695e-05 7.651695e-05 2.550565e-05
[5507,] 7.651695e-05 7.651695e-05 2.550565e-05
[5508,] 7.651695e-05 7.651695e-05 2.550565e-05
[5509,] 7.651695e-05 7.651695e-05 2.550565e-05
[5510,] 7.651695e-05 7.651695e-05 2.550565e-05
[5511,] 7.651695e-05 7.651695e-05 2.550565e-05
[5512,] 7.651695e-05 7.651695e-05 2.550565e-05
[5513,] 7.651695e-05 7.651695e-05 2.550565e-05
[5514,] 7.651695e-05 7.651695e-05 2.550565e-05
[5515,] 7.651695e-05 7.651695e-05 2.550565e-05
[5516,] 7.651695e-05 7.651695e-05 2.550565e-05
[5517,] 7.651695e-05 7.651695e-05 2.550565e-05
[5518,] 7.651695e-05 7.651695e-05 2.550565e-05
[5519,] 7.651695e-05 7.651695e-05 2.550565e-05
[5520,] 7.651695e-05 7.651695e-05 2.550565e-05
[5521,] 7.651695e-05 7.651695e-05 2.550565e-05
[5522,] 7.651695e-05 7.651695e-05 2.550565e-05
[5523,] 7.651695e-05 7.651695e-05 2.550565e-05
[5524,] 7.651695e-05 7.651695e-05 2.550565e-05
[5525,] 7.651695e-05 7.651695e-05 2.550565e-05
[5526,] 7.651695e-05 7.651695e-05 2.550565e-05
[5527,] 7.651695e-05 7.651695e-05 2.550565e-05
[5528,] 7.651695e-05 7.651695e-05 2.550565e-05
[5529,] 7.651695e-05 7.651695e-05 2.550565e-05
[5530,] 7.651695e-05 7.651695e-05 2.550565e-05
[5531,] 7.651695e-05 7.651695e-05 2.550565e-05
[5532,] 7.651695e-05 7.651695e-05 2.550565e-05
[5533,] 7.651695e-05 7.651695e-05 2.550565e-05
[5534,] 7.651695e-05 7.651695e-05 2.550565e-05
[5535,] 7.651695e-05 7.651695e-05 2.550565e-05
[5536,] 7.651695e-05 7.651695e-05 2.550565e-05
[5537,] 7.651695e-05 7.651695e-05 2.550565e-05
[5538,] 7.651695e-05 7.651695e-05 2.550565e-05
[5539,] 7.651695e-05 7.651695e-05 2.550565e-05
[5540,] 7.651695e-05 7.651695e-05 2.550565e-05
[5541,] 7.651695e-05 7.651695e-05 2.550565e-05
[5542,] 7.651695e-05 7.651695e-05 2.550565e-05
[5543,] 7.651695e-05 7.651695e-05 2.550565e-05
[5544,] 7.651695e-05 7.651695e-05 2.550565e-05
[5545,] 7.651695e-05 7.651695e-05 2.550565e-05
[5546,] 7.651695e-05 7.651695e-05 2.550565e-05
[5547,] 7.651695e-05 7.651695e-05 2.550565e-05
[5548,] 7.651695e-05 7.651695e-05 2.550565e-05
[5549,] 7.651695e-05 7.651695e-05 2.550565e-05
[5550,] 7.651695e-05 7.651695e-05 2.550565e-05
[5551,] 7.651695e-05 7.651695e-05 2.550565e-05
[5552,] 7.651695e-05 7.651695e-05 2.550565e-05
[5553,] 7.651695e-05 7.651695e-05 2.550565e-05
[5554,] 7.651695e-05 7.651695e-05 2.550565e-05
[5555,] 7.651695e-05 7.651695e-05 2.550565e-05
[5556,] 7.651695e-05 7.651695e-05 2.550565e-05
[5557,] 7.651695e-05 7.651695e-05 2.550565e-05
[5558,] 7.651695e-05 7.651695e-05 2.550565e-05
[5559,] 7.651695e-05 7.651695e-05 2.550565e-05
[5560,] 7.651695e-05 7.651695e-05 2.550565e-05
[5561,] 7.651695e-05 7.651695e-05 2.550565e-05
[5562,] 7.651695e-05 7.651695e-05 2.550565e-05
[5563,] 7.651695e-05 7.651695e-05 2.550565e-05
[5564,] 7.651695e-05 7.651695e-05 2.550565e-05
[5565,] 7.651695e-05 7.651695e-05 2.550565e-05
[5566,] 7.651695e-05 7.651695e-05 2.550565e-05
[5567,] 7.651695e-05 7.651695e-05 2.550565e-05
[5568,] 7.651695e-05 7.651695e-05 2.550565e-05
[5569,] 7.651695e-05 7.651695e-05 2.550565e-05
[5570,] 7.651695e-05 7.651695e-05 2.550565e-05
[5571,] 7.651695e-05 7.651695e-05 2.550565e-05
[5572,] 7.651695e-05 7.651695e-05 2.550565e-05
[5573,] 7.651695e-05 7.651695e-05 2.550565e-05
[5574,] 7.651695e-05 7.651695e-05 2.550565e-05
[5575,] 7.651695e-05 7.651695e-05 2.550565e-05
[5576,] 7.651695e-05 7.651695e-05 2.550565e-05
[5577,] 7.651695e-05 7.651695e-05 2.550565e-05
[5578,] 7.651695e-05 7.651695e-05 2.550565e-05
[5579,] 7.651695e-05 7.651695e-05 2.550565e-05
[5580,] 7.651695e-05 7.651695e-05 2.550565e-05
[5581,] 7.651695e-05 7.651695e-05 2.550565e-05
[5582,] 7.651695e-05 7.651695e-05 2.550565e-05
[5583,] 7.651695e-05 7.651695e-05 2.550565e-05
[5584,] 7.651695e-05 7.651695e-05 2.550565e-05
[5585,] 7.651695e-05 7.651695e-05 2.550565e-05
[5586,] 7.651695e-05 7.651695e-05 2.550565e-05
[5587,] 7.651695e-05 7.651695e-05 2.550565e-05
[5588,] 7.651695e-05 7.651695e-05 2.550565e-05
[5589,] 7.651695e-05 7.651695e-05 2.550565e-05
[5590,] 7.651695e-05 7.651695e-05 2.550565e-05
[5591,] 7.651695e-05 7.651695e-05 2.550565e-05
[5592,] 7.651695e-05 7.651695e-05 2.550565e-05
[5593,] 7.651695e-05 7.651695e-05 2.550565e-05
[5594,] 7.651695e-05 7.651695e-05 2.550565e-05
[5595,] 7.651695e-05 7.651695e-05 2.550565e-05
[5596,] 7.651695e-05 7.651695e-05 2.550565e-05
[5597,] 7.651695e-05 7.651695e-05 2.550565e-05
[5598,] 7.651695e-05 7.651695e-05 2.550565e-05
[5599,] 7.651695e-05 7.651695e-05 2.550565e-05
[5600,] 7.651695e-05 7.651695e-05 2.550565e-05
[5601,] 7.651695e-05 7.651695e-05 2.550565e-05
```
