## Supplementary material for "Characterization of shared and ancestry-specific signals driving complex traits using multi-ancestry fine-mapping": s1_data_1kg.pvar (part 2 of 2)

```
8	4465300	rs1382250	A	T	100	PASS	AC=2588;AF=0.516773;AN=5008;NS=2504;DP=21023;EAS_AF=0.4712;AMR_AF=0.402;AFR_AF=0.7269;EUR_AF=0.3907;SAS_AF=0.4908;AA=C|||;VT=SNP
8	4465474	rs1382251	T	C	100	PASS	AC=2634;AF=0.525958;AN=5008;NS=2504;DP=18057;EAS_AF=0.4732;AMR_AF=0.4164;AFR_AF=0.7519;EUR_AF=0.3917;SAS_AF=0.4908;AA=C|||;VT=SNP
8	4465962	rs35712265	T	G	100	PASS	AC=577;AF=0.115216;AN=5008;NS=2504;DP=20588;EAS_AF=0.2014;AMR_AF=0.17;AFR_AF=0.0053;EUR_AF=0.0696;SAS_AF=0.183;AA=T|||;VT=SNP
8	4466042	rs2725043	C	T	100	PASS	AC=2585;AF=0.516174;AN=5008;NS=2504;DP=20285;EAS_AF=0.4692;AMR_AF=0.4164;AFR_AF=0.7474;EUR_AF=0.3817;SAS_AF=0.4611;AA=T|||;VT=SNP
8	4466353	rs2061750	G	C	100	PASS	AC=2433;AF=0.485823;AN=5008;NS=2504;DP=19462;EAS_AF=0.4722;AMR_AF=0.3876;AFR_AF=0.618;EUR_AF=0.3708;SAS_AF=0.5092;AA=G|||;VT=SNP
8	4466363	rs117880339	T	C	100	PASS	AC=38;AF=0.00758786;AN=5008;NS=2504;DP=19080;EAS_AF=0.001;AMR_AF=0.0115;AFR_AF=0;EUR_AF=0.0239;SAS_AF=0.0051;AA=T|||;VT=SNP
8	4466964	rs34169770	T	C	100	PASS	AC=309;AF=0.0617013;AN=5008;NS=2504;DP=19447;EAS_AF=0.1825;AMR_AF=0.0216;AFR_AF=0.0651;EUR_AF=0.0179;SAS_AF=0.0061;AA=T|||;VT=SNP
8	4466980	rs2466731	T	C	100	PASS	AC=2481;AF=0.495407;AN=5008;NS=2504;DP=19276;EAS_AF=0.4901;AMR_AF=0.4006;AFR_AF=0.6142;EUR_AF=0.3857;SAS_AF=0.5204;AA=T|||;VT=SNP
8	4467104	rs2725044	C	T	100	PASS	AC=2659;AF=0.53095;AN=5008;NS=2504;DP=18332;EAS_AF=0.4673;AMR_AF=0.4207;AFR_AF=0.7549;EUR_AF=0.3857;SAS_AF=0.5215;AA=T|||;VT=SNP
8	4467334	rs2725045	G	T	100	PASS	AC=1813;AF=0.362021;AN=5008;NS=2504;DP=17975;EAS_AF=0.2877;AMR_AF=0.219;AFR_AF=0.593;EUR_AF=0.2952;SAS_AF=0.2965;AA=T|||;VT=SNP
8	4467371	rs7830169	A	G	100	PASS	AC=118;AF=0.0235623;AN=5008;NS=2504;DP=18134;EAS_AF=0;AMR_AF=0.0216;AFR_AF=0.0643;EUR_AF=0.0179;SAS_AF=0;AA=A|||;VT=SNP
8	4467476	rs117009864	A	T	100	PASS	AC=30;AF=0.00599042;AN=5008;NS=2504;DP=18673;EAS_AF=0;AMR_AF=0.0173;AFR_AF=0;EUR_AF=0.0169;SAS_AF=0.001;AA=A|||;VT=SNP
8	4467528	rs17070785	A	G	100	PASS	AC=903;AF=0.180312;AN=5008;NS=2504;DP=18280;EAS_AF=0.1071;AMR_AF=0.0922;AFR_AF=0.3608;EUR_AF=0.1203;SAS_AF=0.136;AA=A|||;VT=SNP
8	4467595	rs34428168	A	C	100	PASS	AC=1010;AF=0.201677;AN=5008;NS=2504;DP=17882;EAS_AF=0.3661;AMR_AF=0.196;AFR_AF=0.1808;EUR_AF=0.0726;SAS_AF=0.1973;AA=A|||;VT=SNP
8	4467788	rs2617104	G	C	100	PASS	AC=2444;AF=0.488019;AN=5008;NS=2504;DP=18254;EAS_AF=0.4722;AMR_AF=0.3963;AFR_AF=0.6399;EUR_AF=0.3638;SAS_AF=0.4918;AA=C|||;VT=SNP
8	4467853	rs2725046	A	G	100	PASS	AC=2561;AF=0.511382;AN=5008;NS=2504;DP=20266;EAS_AF=0.4752;AMR_AF=0.4078;AFR_AF=0.7035;EUR_AF=0.3807;SAS_AF=0.4969;AA=G|||;VT=SNP
8	4468173	rs1478272	T	G	100	PASS	AC=1272;AF=0.253994;AN=5008;NS=2504;DP=18593;EAS_AF=0.4196;AMR_AF=0.2334;AFR_AF=0.2307;EUR_AF=0.1193;SAS_AF=0.2679;AA=T|||;VT=SNP
8	4468188	rs1478273	C	G	100	PASS	AC=2626;AF=0.524361;AN=5008;NS=2504;DP=18724;EAS_AF=0.5238;AMR_AF=0.451;AFR_AF=0.702;EUR_AF=0.3807;SAS_AF=0.4847;AA=G|||;VT=SNP
8	4468190	rs1478274	T	C	100	PASS	AC=955;AF=0.190695;AN=5008;NS=2504;DP=18852;EAS_AF=0.1091;AMR_AF=0.0937;AFR_AF=0.4017;EUR_AF=0.1213;SAS_AF=0.1299;AA=T|||;VT=SNP
8	4468358	rs74765018	C	A	100	PASS	AC=205;AF=0.0409345;AN=5008;NS=2504;DP=18646;EAS_AF=0.0397;AMR_AF=0.0317;AFR_AF=0.0045;EUR_AF=0.0666;SAS_AF=0.0716;AA=C|||;VT=SNP
8	4468542	rs2725047	T	C	100	PASS	AC=830;AF=0.165735;AN=5008;NS=2504;DP=17120;EAS_AF=0.0179;AMR_AF=0.1268;AFR_AF=0.2254;EUR_AF=0.2167;SAS_AF=0.2127;AA=T|||;VT=SNP
8	4469134	rs7843182	T	C	100	PASS	AC=815;AF=0.16274;AN=5008;NS=2504;DP=17002;EAS_AF=0.1101;AMR_AF=0.0865;AFR_AF=0.2912;EUR_AF=0.1203;SAS_AF=0.1411;AA=T|||;VT=SNP
8	4469330	rs1564179	G	A	100	PASS	AC=2626;AF=0.524361;AN=5008;NS=2504;DP=16947;EAS_AF=0.4712;AMR_AF=0.4035;AFR_AF=0.8351;EUR_AF=0.327;SAS_AF=0.4479;AA=A|||;VT=SNP
8	4469490	rs74431423	G	C	100	PASS	AC=220;AF=0.0439297;AN=5008;NS=2504;DP=18136;EAS_AF=0.0149;AMR_AF=0.0259;AFR_AF=0;EUR_AF=0.0686;SAS_AF=0.1207;AA=G|||;VT=SNP
8	4470486	rs35769046	G	C	100	PASS	AC=474;AF=0.0946486;AN=5008;NS=2504;DP=21537;EAS_AF=0.1677;AMR_AF=0.1571;AFR_AF=0.0045;EUR_AF=0.0586;SAS_AF=0.1339;AA=G|||;VT=SNP
8	4470747	rs2725042	T	C	100	PASS	AC=979;AF=0.195487;AN=5008;NS=2504;DP=22847;EAS_AF=0.0169;AMR_AF=0.1542;AFR_AF=0.2761;EUR_AF=0.2435;SAS_AF=0.2505;AA=T|||;VT=SNP
8	4470806	rs2617105	A	G	100	PASS	AC=3056;AF=0.610224;AN=5008;NS=2504;DP=21461;EAS_AF=0.498;AMR_AF=0.5403;AFR_AF=0.7844;EUR_AF=0.5746;SAS_AF=0.5767;AA=G|||;VT=SNP
8	4470821	rs2725041	A	G	100	PASS	AC=2798;AF=0.558706;AN=5008;NS=2504;DP=21131;EAS_AF=0.498;AMR_AF=0.4452;AFR_AF=0.7595;EUR_AF=0.4354;SAS_AF=0.5573;AA=a|||;VT=SNP
8	4470921	rs13271436	C	A	100	PASS	AC=555;AF=0.110823;AN=5008;NS=2504;DP=18938;EAS_AF=0.1776;AMR_AF=0.1614;AFR_AF=0.0356;EUR_AF=0.0577;SAS_AF=0.1626;AA=C|||;VT=SNP
8	4471122	rs2725040	T	C	100	PASS	AC=2815;AF=0.562101;AN=5008;NS=2504;DP=20508;EAS_AF=0.497;AMR_AF=0.4452;AFR_AF=0.7769;EUR_AF=0.4294;SAS_AF=0.5583;AA=C|||;VT=SNP
8	4471243	rs59085628	T	C	100	PASS	AC=319;AF=0.0636981;AN=5008;NS=2504;DP=18076;EAS_AF=0.0694;AMR_AF=0.0447;AFR_AF=0.0794;EUR_AF=0.0547;SAS_AF=0.0593;AA=T|||;VT=SNP
8	4471292	rs2725039	G	C	100	PASS	AC=2793;AF=0.557708;AN=5008;NS=2504;DP=17489;EAS_AF=0.497;AMR_AF=0.4438;AFR_AF=0.7632;EUR_AF=0.4284;SAS_AF=0.5562;AA=C|||;VT=SNP
8	4471467	rs67944609	T	C	100	PASS	AC=318;AF=0.0634984;AN=5008;NS=2504;DP=14492;EAS_AF=0.0694;AMR_AF=0.0447;AFR_AF=0.0794;EUR_AF=0.0547;SAS_AF=0.0583;AA=T|||;VT=SNP
8	4471486	rs2725037	T	G	100	PASS	AC=2247;AF=0.448682;AN=5008;NS=2504;DP=15278;EAS_AF=0.3105;AMR_AF=0.2839;AFR_AF=0.7383;EUR_AF=0.3708;SAS_AF=0.3967;AA=G|||;VT=SNP
8	4471581	rs17070808	T	C	100	PASS	AC=909;AF=0.18151;AN=5008;NS=2504;DP=16350;EAS_AF=0.2569;AMR_AF=0.2104;AFR_AF=0.1256;EUR_AF=0.1133;SAS_AF=0.229;AA=T|||;VT=SNP
8	4471851	rs2617106	A	C	100	PASS	AC=1459;AF=0.291334;AN=5008;NS=2504;DP=15756;EAS_AF=0.2054;AMR_AF=0.1974;AFR_AF=0.4705;EUR_AF=0.2485;SAS_AF=0.2485;AA=A|||;VT=SNP
8	4471953	rs117549698	G	A	100	PASS	AC=43;AF=0.00858626;AN=5008;NS=2504;DP=17332;EAS_AF=0;AMR_AF=0.0115;AFR_AF=0;EUR_AF=0.0258;SAS_AF=0.0092;AA=G|||;VT=SNP
8	4472200	rs2617108	C	G	100	PASS	AC=923;AF=0.184305;AN=5008;NS=2504;DP=14350;EAS_AF=0.0466;AMR_AF=0.1974;AFR_AF=0.2073;EUR_AF=0.2435;SAS_AF=0.2249;AA=C|||;VT=SNP
8	4472232	rs2617109	G	C	100	PASS	AC=2761;AF=0.551318;AN=5008;NS=2504;DP=14797;EAS_AF=0.5069;AMR_AF=0.4654;AFR_AF=0.7738;EUR_AF=0.3887;SAS_AF=0.5245;AA=C|||;VT=SNP
8	4472294	rs2617110	C	G	100	PASS	AC=1456;AF=0.290735;AN=5008;NS=2504;DP=15565;EAS_AF=0.2014;AMR_AF=0.3098;AFR_AF=0.2791;EUR_AF=0.2942;SAS_AF=0.3814;AA=G|||;VT=SNP
8	4472754	rs12681985	G	A	100	PASS	AC=445;AF=0.0888578;AN=5008;NS=2504;DP=18517;EAS_AF=0.1518;AMR_AF=0.1527;AFR_AF=0.0045;EUR_AF=0.0527;SAS_AF=0.1299;AA=G|||;VT=SNP
8	4473133	rs17417078	T	C	100	PASS	AC=68;AF=0.0135783;AN=5008;NS=2504;DP=15132;EAS_AF=0;AMR_AF=0.0187;AFR_AF=0.0015;EUR_AF=0.0507;SAS_AF=0.002;AA=T|||;VT=SNP
8	4473205	rs146729995	T	C	100	PASS	AC=19;AF=0.00379393;AN=5008;NS=2504;DP=14672;EAS_AF=0;AMR_AF=0.0043;AFR_AF=0.0015;EUR_AF=0.0129;SAS_AF=0.001;AA=T|||;VT=SNP
8	4473445	rs78511714	C	T	100	PASS	AC=206;AF=0.0411342;AN=5008;NS=2504;DP=15584;EAS_AF=0.0149;AMR_AF=0.0274;AFR_AF=0;EUR_AF=0.0686;SAS_AF=0.1053;AA=C|||;VT=SNP
8	4473679	rs144810322	A	G	100	PASS	AC=51;AF=0.0101837;AN=5008;NS=2504;DP=17565;EAS_AF=0;AMR_AF=0.0144;AFR_AF=0.0015;EUR_AF=0.0368;SAS_AF=0.002;AA=A|||;VT=SNP
8	4473755	rs1871122	G	C	100	PASS	AC=843;AF=0.168331;AN=5008;NS=2504;DP=18675;EAS_AF=0.0159;AMR_AF=0.1354;AFR_AF=0.2345;EUR_AF=0.2137;SAS_AF=0.2127;AA=G|||;VT=SNP
8	4473824	rs1871123	T	C	100	PASS	AC=553;AF=0.110423;AN=5008;NS=2504;DP=17111;EAS_AF=0.1935;AMR_AF=0.17;AFR_AF=0.0045;EUR_AF=0.0656;SAS_AF=0.1718;AA=T|||;VT=SNP
8	4474115	rs74360856	C	G	100	PASS	AC=200;AF=0.0399361;AN=5008;NS=2504;DP=17904;EAS_AF=0.0397;AMR_AF=0.0317;AFR_AF=0.0068;EUR_AF=0.0606;SAS_AF=0.0695;AA=C|||;VT=SNP
8	4474191	rs17417099	A	G	100	PASS	AC=40;AF=0.00798722;AN=5008;NS=2504;DP=17709;EAS_AF=0.001;AMR_AF=0.0058;AFR_AF=0.0015;EUR_AF=0.0249;SAS_AF=0.0082;AA=A|||;VT=SNP
8	4474728	rs12334887	C	A	100	PASS	AC=523;AF=0.104433;AN=5008;NS=2504;DP=13383;EAS_AF=0.0625;AMR_AF=0.0548;AFR_AF=0.236;EUR_AF=0.0537;SAS_AF=0.0573;AA=C|||;VT=SNP
8	4474947	rs12541548	G	C	100	PASS	AC=1110;AF=0.221645;AN=5008;NS=2504;DP=16969;EAS_AF=0.0188;AMR_AF=0.2334;AFR_AF=0.2345;EUR_AF=0.3777;SAS_AF=0.2444;AA=G|||;VT=SNP
8	4474949	rs55966096	T	C	100	PASS	AC=740;AF=0.147764;AN=5008;NS=2504;DP=16986;EAS_AF=0.004;AMR_AF=0.1859;AFR_AF=0.1346;EUR_AF=0.2893;SAS_AF=0.1411;AA=T|||;VT=SNP
8	4475053	rs34112904	T	C	100	PASS	AC=1124;AF=0.224441;AN=5008;NS=2504;DP=18633;EAS_AF=0.0188;AMR_AF=0.2334;AFR_AF=0.2277;EUR_AF=0.3777;SAS_AF=0.2679;AA=T|||;VT=SNP
8	4475243	rs73504887	C	T	100	PASS	AC=757;AF=0.151158;AN=5008;NS=2504;DP=18427;EAS_AF=0.247;AMR_AF=0.0562;AFR_AF=0.2784;EUR_AF=0.0408;SAS_AF=0.0613;AA=T|||;VT=SNP
8	4475278	rs73659177	A	T	100	PASS	AC=759;AF=0.151558;AN=5008;NS=2504;DP=17970;EAS_AF=0.248;AMR_AF=0.0562;AFR_AF=0.2784;EUR_AF=0.0408;SAS_AF=0.0624;AA=T|||;VT=SNP
8	4475282	rs2616969	C	G	100	PASS	AC=2864;AF=0.571885;AN=5008;NS=2504;DP=17765;EAS_AF=0.5;AMR_AF=0.4899;AFR_AF=0.7723;EUR_AF=0.4811;SAS_AF=0.5266;AA=A|||;VT=SNP
8	4475311	rs75331602	G	A	100	PASS	AC=213;AF=0.0425319;AN=5008;NS=2504;DP=16981;EAS_AF=0.0387;AMR_AF=0.0317;AFR_AF=0.0129;EUR_AF=0.0636;SAS_AF=0.0726;AA=G|||;VT=SNP
8	4475474	rs71523638	A	G	100	PASS	AC=119;AF=0.023762;AN=5008;NS=2504;DP=17512;EAS_AF=0;AMR_AF=0.1138;AFR_AF=0.003;EUR_AF=0.0249;SAS_AF=0.0112;AA=A|||;VT=SNP
8	4475968	rs2725012	T	C	100	PASS	AC=1150;AF=0.229633;AN=5008;NS=2504;DP=18869;EAS_AF=0.0179;AMR_AF=0.232;AFR_AF=0.2481;EUR_AF=0.3817;SAS_AF=0.2648;AA=T|||;VT=SNP
8	4476082	rs78265491	T	C	100	PASS	AC=326;AF=0.0650958;AN=5008;NS=2504;DP=18109;EAS_AF=0.1806;AMR_AF=0.0202;AFR_AF=0.0802;EUR_AF=0.0179;SAS_AF=0.0061;AA=T|||;VT=SNP
8	4476456	rs2616971	T	G	100	PASS	AC=2996;AF=0.598243;AN=5008;NS=2504;DP=16693;EAS_AF=0.5089;AMR_AF=0.5115;AFR_AF=0.7738;EUR_AF=0.5547;SAS_AF=0.5593;AA=G|||;VT=SNP
8	4476495	rs12675642	G	C	100	PASS	AC=482;AF=0.096246;AN=5008;NS=2504;DP=16297;EAS_AF=0.1806;AMR_AF=0.1513;AFR_AF=0.0045;EUR_AF=0.0527;SAS_AF=0.1391;AA=G|||;VT=SNP
8	4476720	rs12680273	C	T	100	PASS	AC=468;AF=0.0934505;AN=5008;NS=2504;DP=15624;EAS_AF=0.1637;AMR_AF=0.1527;AFR_AF=0.0045;EUR_AF=0.0527;SAS_AF=0.1411;AA=C|||;VT=SNP
8	4476775	rs13275819	G	C	100	PASS	AC=468;AF=0.0934505;AN=5008;NS=2504;DP=17447;EAS_AF=0.1627;AMR_AF=0.1527;AFR_AF=0.0045;EUR_AF=0.0527;SAS_AF=0.1421;AA=G|||;VT=SNP
8	4476830	rs55694307	C	A	100	PASS	AC=190;AF=0.0379393;AN=5008;NS=2504;DP=18253;EAS_AF=0.0397;AMR_AF=0.0303;AFR_AF=0.0083;EUR_AF=0.0557;SAS_AF=0.0634;AA=C|||;VT=SNP
8	4476870	rs2616972	T	C	100	PASS	AC=2629;AF=0.52496;AN=5008;NS=2504;DP=19188;EAS_AF=0.4415;AMR_AF=0.4654;AFR_AF=0.6831;EUR_AF=0.4901;SAS_AF=0.4755;AA=C|||;VT=SNP
8	4476957	rs17070836	G	A	100	PASS	AC=456;AF=0.0910543;AN=5008;NS=2504;DP=18846;EAS_AF=0.1548;AMR_AF=0.1484;AFR_AF=0.0053;EUR_AF=0.0527;SAS_AF=0.1401;AA=G|||;VT=SNP
8	4476995	rs117065143	A	G	100	PASS	AC=32;AF=0.00638978;AN=5008;NS=2504;DP=19095;EAS_AF=0;AMR_AF=0.0202;AFR_AF=0;EUR_AF=0.0169;SAS_AF=0.001;AA=A|||;VT=SNP
8	4477105	rs17345243	G	C	100	PASS	AC=114;AF=0.0227636;AN=5008;NS=2504;DP=18328;EAS_AF=0;AMR_AF=0.1081;AFR_AF=0.003;EUR_AF=0.0249;SAS_AF=0.0102;AA=g|||;VT=SNP
8	4477213	rs2616973	C	G	100	PASS	AC=2843;AF=0.567692;AN=5008;NS=2504;DP=17624;EAS_AF=0.4742;AMR_AF=0.4928;AFR_AF=0.7769;EUR_AF=0.5139;SAS_AF=0.4898;AA=G|||;VT=SNP
8	4477230	rs74380482	G	C	100	PASS	AC=48;AF=0.00958466;AN=5008;NS=2504;DP=17511;EAS_AF=0;AMR_AF=0.013;AFR_AF=0;EUR_AF=0.0298;SAS_AF=0.0092;AA=G|||;VT=SNP
8	4477314	rs1478275	A	C	100	PASS	AC=986;AF=0.196885;AN=5008;NS=2504;DP=17620;EAS_AF=0.12;AMR_AF=0.111;AFR_AF=0.3971;EUR_AF=0.1203;SAS_AF=0.1452;AA=A|||;VT=SNP
8	4477316	rs2616974	A	G	100	PASS	AC=1163;AF=0.232228;AN=5008;NS=2504;DP=17620;EAS_AF=0.0179;AMR_AF=0.2334;AFR_AF=0.2723;EUR_AF=0.3797;SAS_AF=0.2464;AA=A|||;VT=SNP
8	4477529	rs1478276	T	C	100	PASS	AC=973;AF=0.194289;AN=5008;NS=2504;DP=14522;EAS_AF=0.2579;AMR_AF=0.2046;AFR_AF=0.2012;EUR_AF=0.1054;SAS_AF=0.2035;AA=T|||;VT=SNP
8	4477939	rs2616975	A	C	100	PASS	AC=2968;AF=0.592652;AN=5008;NS=2504;DP=13736;EAS_AF=0.4921;AMR_AF=0.5202;AFR_AF=0.7746;EUR_AF=0.5626;SAS_AF=0.5327;AA=C|||;VT=SNP
8	4477941	rs4350002	C	T	100	PASS	AC=68;AF=0.0135783;AN=5008;NS=2504;DP=13767;EAS_AF=0;AMR_AF=0.0187;AFR_AF=0.0015;EUR_AF=0.0507;SAS_AF=0.002;AA=C|||;VT=SNP
8	4478239	rs2616976	G	C	100	PASS	AC=2614;AF=0.521965;AN=5008;NS=2504;DP=12977;EAS_AF=0.497;AMR_AF=0.4092;AFR_AF=0.6899;EUR_AF=0.4145;SAS_AF=0.5112;AA=C|||;VT=SNP
8	4478324	rs2616977	C	G	100	PASS	AC=671;AF=0.133986;AN=5008;NS=2504;DP=13260;EAS_AF=0.0149;AMR_AF=0.1153;AFR_AF=0.1551;EUR_AF=0.1968;SAS_AF=0.1769;AA=C|||;VT=SNP
8	4478344	rs2616978	T	C	100	PASS	AC=2542;AF=0.507588;AN=5008;NS=2504;DP=13250;EAS_AF=0.495;AMR_AF=0.4035;AFR_AF=0.6725;EUR_AF=0.3926;SAS_AF=0.4898;AA=T|||;VT=SNP
8	4478439	rs2616979	C	T	100	PASS	AC=2472;AF=0.49361;AN=5008;NS=2504;DP=13652;EAS_AF=0.4931;AMR_AF=0.389;AFR_AF=0.6702;EUR_AF=0.3648;SAS_AF=0.4622;AA=T|||;VT=SNP
8	4478647	rs2725008	C	T	100	PASS	AC=639;AF=0.127596;AN=5008;NS=2504;DP=14880;EAS_AF=0.0139;AMR_AF=0.1081;AFR_AF=0.1475;EUR_AF=0.1869;SAS_AF=0.1708;AA=C|||;VT=SNP
8	4478882	rs2616980	C	A	100	PASS	AC=2006;AF=0.400559;AN=5008;NS=2504;DP=15039;EAS_AF=0.4534;AMR_AF=0.3184;AFR_AF=0.5371;EUR_AF=0.2724;SAS_AF=0.3517;AA=A|||;VT=SNP
8	4478966	rs77299319	T	G	100	PASS	AC=221;AF=0.0441294;AN=5008;NS=2504;DP=14844;EAS_AF=0.0407;AMR_AF=0.0317;AFR_AF=0.0272;EUR_AF=0.0616;SAS_AF=0.0613;AA=T|||;VT=SNP
8	4479563	rs12335231	C	T	100	PASS	AC=436;AF=0.0870607;AN=5008;NS=2504;DP=15830;EAS_AF=0.0685;AMR_AF=0.0418;AFR_AF=0.1861;EUR_AF=0.0348;SAS_AF=0.0583;AA=C|||;VT=SNP
8	4479596	rs12334700	G	C	100	PASS	AC=2482;AF=0.495607;AN=5008;NS=2504;DP=16748;EAS_AF=0.4861;AMR_AF=0.3934;AFR_AF=0.6831;EUR_AF=0.3738;SAS_AF=0.4499;AA=C|||;VT=SNP
8	4479836	rs12335285	C	T	100	PASS	AC=2302;AF=0.459665;AN=5008;NS=2504;DP=16461;EAS_AF=0.4851;AMR_AF=0.3732;AFR_AF=0.5893;EUR_AF=0.3598;SAS_AF=0.4223;AA=T|||;VT=SNP
8	4479992	rs12335289	C	G	100	PASS	AC=718;AF=0.143371;AN=5008;NS=2504;DP=19181;EAS_AF=0.2421;AMR_AF=0.0576;AFR_AF=0.2413;EUR_AF=0.0497;SAS_AF=0.0665;AA=G|||;VT=SNP
8	4480275	rs148633501	T	C	100	PASS	AC=23;AF=0.00459265;AN=5008;NS=2504;DP=16419;EAS_AF=0;AMR_AF=0.0014;AFR_AF=0.0008;EUR_AF=0.0089;SAS_AF=0.0123;AA=T|||;VT=SNP
8	4480667	rs10100024	A	G	100	PASS	AC=809;AF=0.161542;AN=5008;NS=2504;DP=15457;EAS_AF=0.1012;AMR_AF=0.0836;AFR_AF=0.354;EUR_AF=0.1173;SAS_AF=0.0644;AA=A|||;VT=SNP
8	4480689	rs2616982	G	A	100	PASS	AC=3826;AF=0.763978;AN=5008;NS=2504;DP=15380;EAS_AF=0.6121;AMR_AF=0.8588;AFR_AF=0.6944;EUR_AF=0.835;SAS_AF=0.8742;AA=A|||;VT=SNP
8	4480923	rs75488874	T	C	100	PASS	AC=414;AF=0.0826677;AN=5008;NS=2504;DP=15741;EAS_AF=0.0218;AMR_AF=0.0533;AFR_AF=0.0038;EUR_AF=0.1074;SAS_AF=0.2474;AA=T|||;VT=SNP
8	4481209	rs2725019	C	T	100	PASS	AC=998;AF=0.199281;AN=5008;NS=2504;DP=15805;EAS_AF=0.1855;AMR_AF=0.121;AFR_AF=0.326;EUR_AF=0.1421;SAS_AF=0.1564;AA=T|||;VT=SNP
8	4481250	rs2725020	C	T	100	PASS	AC=2514;AF=0.501997;AN=5008;NS=2504;DP=15316;EAS_AF=0.6319;AMR_AF=0.6614;AFR_AF=0.3268;EUR_AF=0.4811;SAS_AF=0.5133;AA=C|||;VT=SNP
8	4481311	rs6998666	C	G	100	PASS	AC=2024;AF=0.404153;AN=5008;NS=2504;DP=14525;EAS_AF=0.4405;AMR_AF=0.5879;AFR_AF=0.2753;EUR_AF=0.3956;SAS_AF=0.4192;AA=C|||;VT=SNP
8	4481363	rs2725021	C	G	100	PASS	AC=2651;AF=0.529353;AN=5008;NS=2504;DP=15627;EAS_AF=0.5506;AMR_AF=0.3228;AFR_AF=0.643;EUR_AF=0.5109;SAS_AF=0.5194;AA=G|||;VT=SNP
8	4481364	rs2725022	T	G	100	PASS	AC=3029;AF=0.604832;AN=5008;NS=2504;DP=15683;EAS_AF=0.5813;AMR_AF=0.3862;AFR_AF=0.8064;EUR_AF=0.5716;SAS_AF=0.546;AA=G|||;VT=SNP
8	4481386	rs10113503	G	A	100	PASS	AC=650;AF=0.129792;AN=5008;NS=2504;DP=15536;EAS_AF=0.1002;AMR_AF=0.0893;AFR_AF=0.1778;EUR_AF=0.1083;SAS_AF=0.1462;AA=G|||;VT=SNP
8	4481561	rs2725023	G	C	100	PASS	AC=2822;AF=0.563498;AN=5008;NS=2504;DP=17796;EAS_AF=0.8175;AMR_AF=0.5692;AFR_AF=0.4652;EUR_AF=0.3618;SAS_AF=0.638;AA=C|||;VT=SNP
8	4481594	rs17070856	C	T	100	PASS	AC=1019;AF=0.203474;AN=5008;NS=2504;DP=18039;EAS_AF=0.0069;AMR_AF=0.2262;AFR_AF=0.3041;EUR_AF=0.2893;SAS_AF=0.1656;AA=T|||;VT=SNP
8	4481712	rs17070859	A	G	100	PASS	AC=385;AF=0.076877;AN=5008;NS=2504;DP=18975;EAS_AF=0.1925;AMR_AF=0.0317;AFR_AF=0.003;EUR_AF=0.0865;SAS_AF=0.0798;AA=A|||;VT=SNP
8	4481743	rs17417225	C	A	100	PASS	AC=894;AF=0.178514;AN=5008;NS=2504;DP=19330;EAS_AF=0.0069;AMR_AF=0.1902;AFR_AF=0.2436;EUR_AF=0.2634;SAS_AF=0.1718;AA=A|||;VT=SNP
8	4481970	rs17070864	A	C	100	PASS	AC=895;AF=0.178714;AN=5008;NS=2504;DP=19530;EAS_AF=0.3492;AMR_AF=0.0807;AFR_AF=0.0666;EUR_AF=0.2157;SAS_AF=0.1861;AA=A|||;VT=SNP
8	4481981	rs73188743	T	A	100	PASS	AC=445;AF=0.0888578;AN=5008;NS=2504;DP=19737;EAS_AF=0.1042;AMR_AF=0.0432;AFR_AF=0.0461;EUR_AF=0.1252;SAS_AF=0.1258;AA=T|||;VT=SNP
8	4482200	rs2061749	A	G	100	PASS	AC=4301;AF=0.858826;AN=5008;NS=2504;DP=19266;EAS_AF=0.8294;AMR_AF=0.889;AFR_AF=0.8873;EUR_AF=0.7873;SAS_AF=0.9029;AA=G|||;VT=SNP
8	4482476	rs117710142	C	T	100	PASS	AC=32;AF=0.00638978;AN=5008;NS=2504;DP=18227;EAS_AF=0;AMR_AF=0.013;AFR_AF=0;EUR_AF=0.0229;SAS_AF=0;AA=C|||;VT=SNP
8	4482528	rs11136758	G	A	100	PASS	AC=1542;AF=0.307907;AN=5008;NS=2504;DP=18239;EAS_AF=0.4077;AMR_AF=0.4971;AFR_AF=0.1543;EUR_AF=0.2058;SAS_AF=0.3834;AA=G|||;VT=SNP
8	4482561	rs1982628	C	A	100	PASS	AC=3101;AF=0.619209;AN=5008;NS=2504;DP=17723;EAS_AF=0.622;AMR_AF=0.7608;AFR_AF=0.5061;EUR_AF=0.6074;SAS_AF=0.681;AA=A|||;VT=SNP
8	4482852	rs2616983	A	T	100	PASS	AC=3525;AF=0.703874;AN=5008;NS=2504;DP=17053;EAS_AF=0.7202;AMR_AF=0.8098;AFR_AF=0.5575;EUR_AF=0.7326;SAS_AF=0.7802;AA=T|||;VT=SNP
8	4482902	rs12548559	C	A	100	PASS	AC=52;AF=0.0103834;AN=5008;NS=2504;DP=17481;EAS_AF=0;AMR_AF=0.0202;AFR_AF=0.0008;EUR_AF=0.0328;SAS_AF=0.0041;AA=C|||;VT=SNP
8	4483059	rs13259288	T	G	100	PASS	AC=1680;AF=0.335463;AN=5008;NS=2504;DP=16494;EAS_AF=0.4147;AMR_AF=0.5216;AFR_AF=0.1778;EUR_AF=0.2356;SAS_AF=0.4376;AA=T|||;VT=SNP
8	4483141	rs2616984	A	G	100	PASS	AC=1062;AF=0.212061;AN=5008;NS=2504;DP=16791;EAS_AF=0.004;AMR_AF=0.2291;AFR_AF=0.2912;EUR_AF=0.3171;SAS_AF=0.1994;AA=A|||;VT=SNP
8	4483164	rs11775015	T	C	100	PASS	AC=1656;AF=0.330671;AN=5008;NS=2504;DP=16908;EAS_AF=0.4157;AMR_AF=0.5159;AFR_AF=0.1581;EUR_AF=0.2396;SAS_AF=0.4387;AA=C|||;VT=SNP
8	4483202	rs2724958	C	A	100	PASS	AC=3110;AF=0.621006;AN=5008;NS=2504;DP=18273;EAS_AF=0.5119;AMR_AF=0.7752;AFR_AF=0.5227;EUR_AF=0.6312;SAS_AF=0.7464;AA=A|||;VT=SNP
8	4483403	rs10100693	G	C	100	PASS	AC=1021;AF=0.203874;AN=5008;NS=2504;DP=16035;EAS_AF=0.003;AMR_AF=0.2262;AFR_AF=0.2769;EUR_AF=0.3062;SAS_AF=0.1912;AA=G|||;VT=SNP
8	4483544	rs117223732	C	T	100	PASS	AC=61;AF=0.0121805;AN=5008;NS=2504;DP=18416;EAS_AF=0;AMR_AF=0.0144;AFR_AF=0.0015;EUR_AF=0.0388;SAS_AF=0.0102;AA=c|||;VT=SNP
8	4483547	rs2724957	A	T	100	PASS	AC=3528;AF=0.704473;AN=5008;NS=2504;DP=18454;EAS_AF=0.7202;AMR_AF=0.7911;AFR_AF=0.5651;EUR_AF=0.7147;SAS_AF=0.8047;AA=T|||;VT=SNP
8	4484075	rs1155851	A	G	100	PASS	AC=3532;AF=0.705272;AN=5008;NS=2504;DP=18100;EAS_AF=0.7202;AMR_AF=0.7911;AFR_AF=0.5681;EUR_AF=0.7147;SAS_AF=0.8047;AA=G|||;VT=SNP
8	4484362	rs17070881	A	G	100	PASS	AC=795;AF=0.158746;AN=5008;NS=2504;DP=18059;EAS_AF=0.1101;AMR_AF=0.1052;AFR_AF=0.3306;EUR_AF=0.0736;SAS_AF=0.1022;AA=A|||;VT=SNP
8	4484498	rs10104818	G	A	100	PASS	AC=815;AF=0.16274;AN=5008;NS=2504;DP=16642;EAS_AF=0.003;AMR_AF=0.1729;AFR_AF=0.2315;EUR_AF=0.2306;SAS_AF=0.1575;AA=G|||;VT=SNP
8	4484717	rs2724956	G	C	100	PASS	AC=872;AF=0.174121;AN=5008;NS=2504;DP=16636;EAS_AF=0.004;AMR_AF=0.1801;AFR_AF=0.2602;EUR_AF=0.2396;SAS_AF=0.1616;AA=G|||;VT=SNP
8	4485185	rs4875113	C	A	100	PASS	AC=329;AF=0.0656949;AN=5008;NS=2504;DP=13320;EAS_AF=0.1032;AMR_AF=0.0187;AFR_AF=0.028;EUR_AF=0.0736;SAS_AF=0.1033;AA=C|||;VT=SNP
8	4485248	rs1478278	T	C	100	PASS	AC=4275;AF=0.853634;AN=5008;NS=2504;DP=14749;EAS_AF=0.8313;AMR_AF=0.8948;AFR_AF=0.8767;EUR_AF=0.7903;SAS_AF=0.8814;AA=C|||;VT=SNP
8	4485322	rs1478279	T	G	100	PASS	AC=3596;AF=0.718051;AN=5008;NS=2504;DP=17151;EAS_AF=0.7212;AMR_AF=0.8127;AFR_AF=0.5862;EUR_AF=0.7366;SAS_AF=0.8067;AA=G|||;VT=SNP
8	4485369	rs17070883	C	A	100	PASS	AC=340;AF=0.0678914;AN=5008;NS=2504;DP=16480;EAS_AF=0.1746;AMR_AF=0.0231;AFR_AF=0.0038;EUR_AF=0.0835;SAS_AF=0.0603;AA=C|||;VT=SNP
8	4485684	rs2616986	C	G	100	PASS	AC=822;AF=0.164137;AN=5008;NS=2504;DP=12032;EAS_AF=0.002;AMR_AF=0.1787;AFR_AF=0.2247;EUR_AF=0.2366;SAS_AF=0.1646;AA=C|||;VT=SNP
8	4485724	rs12682447	C	A	100	PASS	AC=1194;AF=0.238419;AN=5008;NS=2504;DP=12205;EAS_AF=0.3343;AMR_AF=0.0865;AFR_AF=0.2383;EUR_AF=0.2157;SAS_AF=0.271;AA=A|||;VT=SNP
8	4485992	rs139922935	G	A	100	PASS	AC=55;AF=0.0109824;AN=5008;NS=2504;DP=12833;EAS_AF=0;AMR_AF=0.0231;AFR_AF=0.0008;EUR_AF=0.0288;SAS_AF=0.0092;AA=-|||;VT=SNP
8	4486249	rs2616988	A	G	100	PASS	AC=3464;AF=0.691693;AN=5008;NS=2504;DP=14887;EAS_AF=0.7143;AMR_AF=0.7882;AFR_AF=0.5492;EUR_AF=0.7087;SAS_AF=0.7751;AA=C|||;VT=SNP
8	4486253	rs2616989	A	G	100	PASS	AC=3495;AF=0.697883;AN=5008;NS=2504;DP=14177;EAS_AF=0.7212;AMR_AF=0.7867;AFR_AF=0.5643;EUR_AF=0.7107;SAS_AF=0.7781;AA=G|||;VT=SNP
8	4486321	rs2616990	C	G	100	PASS	AC=4251;AF=0.848842;AN=5008;NS=2504;DP=15394;EAS_AF=0.8313;AMR_AF=0.8833;AFR_AF=0.8714;EUR_AF=0.7813;SAS_AF=0.8814;AA=c|||;VT=SNP
8	4486409	rs17070890	C	T	100	PASS	AC=473;AF=0.0944489;AN=5008;NS=2504;DP=16062;EAS_AF=0.248;AMR_AF=0.0303;AFR_AF=0.0287;EUR_AF=0.0994;SAS_AF=0.0654;AA=C|||;VT=SNP
8	4486446	rs1382256	A	T	100	PASS	AC=3482;AF=0.695288;AN=5008;NS=2504;DP=16058;EAS_AF=0.7202;AMR_AF=0.8069;AFR_AF=0.5333;EUR_AF=0.7256;SAS_AF=0.7781;AA=T|||;VT=SNP
8	4486561	rs13282923	A	G	100	PASS	AC=1752;AF=0.34984;AN=5008;NS=2504;DP=16122;EAS_AF=0.4405;AMR_AF=0.5303;AFR_AF=0.1702;EUR_AF=0.2863;SAS_AF=0.4366;AA=A|||;VT=SNP
8	4486617	rs1382257	G	C	100	PASS	AC=4436;AF=0.885783;AN=5008;NS=2504;DP=16146;EAS_AF=0.8294;AMR_AF=0.8934;AFR_AF=0.9871;EUR_AF=0.7813;SAS_AF=0.909;AA=C|||;VT=SNP
8	4486633	rs1382258	A	T	100	PASS	AC=383;AF=0.0764776;AN=5008;NS=2504;DP=15971;EAS_AF=0.1022;AMR_AF=0.0447;AFR_AF=0.0356;EUR_AF=0.0915;SAS_AF=0.1125;AA=A|||;VT=SNP
8	4486892	rs1382259	A	G	100	PASS	AC=864;AF=0.172524;AN=5008;NS=2504;DP=17068;EAS_AF=0.1617;AMR_AF=0.098;AFR_AF=0.1853;EUR_AF=0.1571;SAS_AF=0.2352;AA=A|||;VT=SNP
8	4487159	rs142151219	T	G	100	PASS	AC=54;AF=0.0107827;AN=5008;NS=2504;DP=17169;EAS_AF=0;AMR_AF=0.0231;AFR_AF=0.0008;EUR_AF=0.0278;SAS_AF=0.0092;AA=T|||;VT=SNP
8	4487202	rs78505470	T	C	100	PASS	AC=390;AF=0.0778754;AN=5008;NS=2504;DP=16493;EAS_AF=0.1806;AMR_AF=0.0259;AFR_AF=0.0227;EUR_AF=0.0994;SAS_AF=0.0613;AA=T|||;VT=SNP
8	4487262	rs76982163	G	C	100	PASS	AC=198;AF=0.0395367;AN=5008;NS=2504;DP=17400;EAS_AF=0.0526;AMR_AF=0.0202;AFR_AF=0.0182;EUR_AF=0.0268;SAS_AF=0.0818;AA=G|||;VT=SNP
8	4487278	rs1478280	G	T	100	PASS	AC=3411;AF=0.68111;AN=5008;NS=2504;DP=17639;EAS_AF=0.7083;AMR_AF=0.8012;AFR_AF=0.5068;EUR_AF=0.7266;SAS_AF=0.7566;AA=T|||;VT=SNP
8	4487657	rs17070903	G	C	100	PASS	AC=364;AF=0.0726837;AN=5008;NS=2504;DP=18809;EAS_AF=0.1766;AMR_AF=0.0259;AFR_AF=0.0053;EUR_AF=0.0994;SAS_AF=0.0624;AA=G|||;VT=SNP
8	4487780	rs2724955	C	T	100	PASS	AC=2154;AF=0.430112;AN=5008;NS=2504;DP=14802;EAS_AF=0.379;AMR_AF=0.6455;AFR_AF=0.2965;EUR_AF=0.4563;SAS_AF=0.4836;AA=T|||;VT=SNP
8	4487859	rs2724953	A	T	100	PASS	AC=3411;AF=0.68111;AN=5008;NS=2504;DP=14669;EAS_AF=0.7123;AMR_AF=0.781;AFR_AF=0.5106;EUR_AF=0.7167;SAS_AF=0.772;AA=T|||;VT=SNP
8	4487895	rs2616991	C	A	100	PASS	AC=2102;AF=0.419728;AN=5008;NS=2504;DP=15767;EAS_AF=0.373;AMR_AF=0.647;AFR_AF=0.2617;EUR_AF=0.4573;SAS_AF=0.4816;AA=C|||;VT=SNP
8	4488046	rs10503266	T	C	100	PASS	AC=395;AF=0.0788738;AN=5008;NS=2504;DP=20583;EAS_AF=0.1835;AMR_AF=0.0562;AFR_AF=0.0053;EUR_AF=0.1004;SAS_AF=0.0644;AA=T|||;VT=SNP
8	4488415	rs76535315	G	C	100	PASS	AC=345;AF=0.0688898;AN=5008;NS=2504;DP=18778;EAS_AF=0.1121;AMR_AF=0.0504;AFR_AF=0.0144;EUR_AF=0.0557;SAS_AF=0.1247;AA=G|||;VT=SNP
8	4488808	rs7819647	T	C	100	PASS	AC=3574;AF=0.713658;AN=5008;NS=2504;DP=15188;EAS_AF=0.7192;AMR_AF=0.817;AFR_AF=0.5915;EUR_AF=0.7356;SAS_AF=0.7771;AA=t|||;VT=SNP
8	4488884	rs7816030	A	C	100	PASS	AC=2654;AF=0.529952;AN=5008;NS=2504;DP=14051;EAS_AF=0.5694;AMR_AF=0.7147;AFR_AF=0.3343;EUR_AF=0.5905;SAS_AF=0.5603;AA=A|||;VT=SNP
8	4488944	rs79630843	C	T	100	PASS	AC=68;AF=0.0135783;AN=5008;NS=2504;DP=14156;EAS_AF=0;AMR_AF=0.0159;AFR_AF=0.0038;EUR_AF=0.0417;SAS_AF=0.0102;AA=C|||;VT=SNP
8	4489017	rs3804	T	A	100	PASS	AC=420;AF=0.0838658;AN=5008;NS=2504;DP=16005;EAS_AF=0.0972;AMR_AF=0.0533;AFR_AF=0.0703;EUR_AF=0.0915;SAS_AF=0.1022;AA=T|||;VT=SNP
8	4489315	rs62486712	A	G	100	PASS	AC=309;AF=0.0617013;AN=5008;NS=2504;DP=17449;EAS_AF=0.002;AMR_AF=0.1095;AFR_AF=0.0061;EUR_AF=0.1412;SAS_AF=0.0828;AA=A|||;VT=SNP
8	4489351	rs2447696	C	G	100	PASS	AC=4402;AF=0.878994;AN=5008;NS=2504;DP=16983;EAS_AF=0.8264;AMR_AF=0.8948;AFR_AF=0.9781;EUR_AF=0.7913;SAS_AF=0.8783;AA=G|||;VT=SNP
8	4489464	rs17070912	C	T	100	PASS	AC=465;AF=0.0928514;AN=5008;NS=2504;DP=16725;EAS_AF=0.0516;AMR_AF=0.0548;AFR_AF=0.1573;EUR_AF=0.0636;SAS_AF=0.1053;AA=C|||;VT=SNP
8	4489552	rs10503267	T	C	100	PASS	AC=459;AF=0.0916534;AN=5008;NS=2504;DP=18014;EAS_AF=0.0972;AMR_AF=0.062;AFR_AF=0.0923;EUR_AF=0.0954;SAS_AF=0.1022;AA=T|||;VT=SNP
8	4489730	rs1154579	A	G	100	PASS	AC=2948;AF=0.588658;AN=5008;NS=2504;DP=16199;EAS_AF=0.62;AMR_AF=0.7176;AFR_AF=0.4138;EUR_AF=0.6183;SAS_AF=0.6708;AA=A|||;VT=SNP
8	4489764	rs10503268	G	T	100	PASS	AC=477;AF=0.0952476;AN=5008;NS=2504;DP=17291;EAS_AF=0.0575;AMR_AF=0.0504;AFR_AF=0.1566;EUR_AF=0.0646;SAS_AF=0.1145;AA=g|||;VT=SNP
8	4489873	rs2011137	A	T	100	PASS	AC=2527;AF=0.504593;AN=5008;NS=2504;DP=17746;EAS_AF=0.5605;AMR_AF=0.6744;AFR_AF=0.3003;EUR_AF=0.5547;SAS_AF=0.5511;AA=A|||;VT=SNP
8	4490037	rs1154581	G	A	100	PASS	AC=2944;AF=0.587859;AN=5008;NS=2504;DP=18625;EAS_AF=0.6548;AMR_AF=0.7291;AFR_AF=0.3714;EUR_AF=0.6421;SAS_AF=0.6554;AA=G|||;VT=SNP
8	4490059	rs1154582	C	G	100	PASS	AC=3461;AF=0.691094;AN=5008;NS=2504;DP=18733;EAS_AF=0.7173;AMR_AF=0.7896;AFR_AF=0.5469;EUR_AF=0.7167;SAS_AF=0.7628;AA=G|||;VT=SNP
8	4490109	rs2725083	A	G	100	PASS	AC=4401;AF=0.878794;AN=5008;NS=2504;DP=17923;EAS_AF=0.8304;AMR_AF=0.8948;AFR_AF=0.9781;EUR_AF=0.7853;SAS_AF=0.8793;AA=G|||;VT=SNP
8	4490277	rs1478281	C	T	100	PASS	AC=3450;AF=0.688898;AN=5008;NS=2504;DP=18993;EAS_AF=0.7163;AMR_AF=0.7867;AFR_AF=0.5613;EUR_AF=0.7097;SAS_AF=0.7423;AA=T|||;VT=SNP
8	4490337	rs1478282	C	G	100	PASS	AC=4394;AF=0.877396;AN=5008;NS=2504;DP=20547;EAS_AF=0.8294;AMR_AF=0.8934;AFR_AF=0.9781;EUR_AF=0.7803;SAS_AF=0.8793;AA=G|||;VT=SNP
8	4490521	rs1478283	C	G	100	PASS	AC=3529;AF=0.704673;AN=5008;NS=2504;DP=17894;EAS_AF=0.7113;AMR_AF=0.8271;AFR_AF=0.5688;EUR_AF=0.7416;SAS_AF=0.7566;AA=G|||;VT=SNP
8	4490837	rs71523639	C	T	100	PASS	AC=589;AF=0.117612;AN=5008;NS=2504;DP=16012;EAS_AF=0.2232;AMR_AF=0.3429;AFR_AF=0.0076;EUR_AF=0.0626;SAS_AF=0.0542;AA=C|||;VT=SNP
8	4490887	rs11136759	C	G	100	PASS	AC=4429;AF=0.884385;AN=5008;NS=2504;DP=15296;EAS_AF=0.8323;AMR_AF=0.9063;AFR_AF=0.9781;EUR_AF=0.7992;SAS_AF=0.8834;AA=G|||;VT=SNP
8	4490943	rs11782705	T	C	100	PASS	AC=138;AF=0.0275559;AN=5008;NS=2504;DP=14848;EAS_AF=0;AMR_AF=0.0648;AFR_AF=0.0015;EUR_AF=0.0755;SAS_AF=0.0153;AA=T|||;VT=SNP
8	4491114	rs112972834	T	C	100	PASS	AC=412;AF=0.0822684;AN=5008;NS=2504;DP=18515;EAS_AF=0.1022;AMR_AF=0.0562;AFR_AF=0.0552;EUR_AF=0.0934;SAS_AF=0.1053;AA=T|||;VT=SNP
8	4491203	rs7817107	C	A	100	PASS	AC=509;AF=0.101637;AN=5008;NS=2504;DP=18184;EAS_AF=0.002;AMR_AF=0.1585;AFR_AF=0.0265;EUR_AF=0.2286;SAS_AF=0.135;AA=C|||;VT=SNP
8	4491257	rs2724967	C	T	100	PASS	AC=3538;AF=0.70647;AN=5008;NS=2504;DP=16401;EAS_AF=0.7222;AMR_AF=0.8156;AFR_AF=0.584;EUR_AF=0.7306;SAS_AF=0.7536;AA=T|||;VT=SNP
8	4491346	rs13269324	T	G	100	PASS	AC=872;AF=0.174121;AN=5008;NS=2504;DP=18722;EAS_AF=0.0833;AMR_AF=0.111;AFR_AF=0.2277;EUR_AF=0.2207;SAS_AF=0.1922;AA=G|||;VT=SNP
8	4491440	rs2616994	C	G	100	PASS	AC=3537;AF=0.70627;AN=5008;NS=2504;DP=17326;EAS_AF=0.7222;AMR_AF=0.8156;AFR_AF=0.5847;EUR_AF=0.7227;SAS_AF=0.7597;AA=G|||;VT=SNP
8	4491502	rs13261335	C	A	100	PASS	AC=758;AF=0.151358;AN=5008;NS=2504;DP=14903;EAS_AF=0.0764;AMR_AF=0.0965;AFR_AF=0.1604;EUR_AF=0.2167;SAS_AF=0.1881;AA=C|||;VT=SNP
8	4491610	rs2616995	C	T	100	PASS	AC=3489;AF=0.696685;AN=5008;NS=2504;DP=14988;EAS_AF=0.7093;AMR_AF=0.7622;AFR_AF=0.5817;EUR_AF=0.7306;SAS_AF=0.7577;AA=T|||;VT=SNP
8	4491629	rs17070920	T	A	100	PASS	AC=490;AF=0.0978435;AN=5008;NS=2504;DP=14904;EAS_AF=0.1022;AMR_AF=0.0663;AFR_AF=0.1082;EUR_AF=0.0974;SAS_AF=0.1022;AA=T|||;VT=SNP
8	4491770	rs2724968	T	C	100	PASS	AC=855;AF=0.170727;AN=5008;NS=2504;DP=13950;EAS_AF=0.003;AMR_AF=0.1988;AFR_AF=0.1936;EUR_AF=0.2684;SAS_AF=0.1922;AA=T|||;VT=SNP
8	4491797	rs73188776	C	G	100	PASS	AC=461;AF=0.0920527;AN=5008;NS=2504;DP=14668;EAS_AF=0.1022;AMR_AF=0.0605;AFR_AF=0.09;EUR_AF=0.0964;SAS_AF=0.1022;AA=C|||;VT=SNP
8	4491931	rs11993901	A	T	100	PASS	AC=519;AF=0.103634;AN=5008;NS=2504;DP=15335;EAS_AF=0.1022;AMR_AF=0.0663;AFR_AF=0.1301;EUR_AF=0.0974;SAS_AF=0.1022;AA=A|||;VT=SNP
8	4492162	rs2616996	G	T	100	PASS	AC=3481;AF=0.695088;AN=5008;NS=2504;DP=17951;EAS_AF=0.7192;AMR_AF=0.7954;AFR_AF=0.5756;EUR_AF=0.6988;SAS_AF=0.7566;AA=T|||;VT=SNP
8	4492255	rs13271457	A	G	100	PASS	AC=1935;AF=0.386382;AN=5008;NS=2504;DP=18342;EAS_AF=0.4663;AMR_AF=0.5576;AFR_AF=0.1944;EUR_AF=0.3777;SAS_AF=0.4509;AA=A|||;VT=SNP
8	4492278	rs117450777	A	G	100	PASS	AC=39;AF=0.00778754;AN=5008;NS=2504;DP=18288;EAS_AF=0.002;AMR_AF=0.0115;AFR_AF=0;EUR_AF=0.0129;SAS_AF=0.0164;AA=A|||;VT=SNP
8	4492509	rs4875371	T	C	100	PASS	AC=517;AF=0.103235;AN=5008;NS=2504;DP=18786;EAS_AF=0.126;AMR_AF=0.0778;AFR_AF=0.0666;EUR_AF=0.1282;SAS_AF=0.1217;AA=T|||;VT=SNP
8	4492520	rs4875372	C	A	100	PASS	AC=588;AF=0.117412;AN=5008;NS=2504;DP=19008;EAS_AF=0.126;AMR_AF=0.0879;AFR_AF=0.112;EUR_AF=0.1332;SAS_AF=0.1207;AA=C|||;VT=SNP
8	4492663	rs2724970	T	C	100	PASS	AC=4425;AF=0.883586;AN=5008;NS=2504;DP=16496;EAS_AF=0.8333;AMR_AF=0.8963;AFR_AF=0.9871;EUR_AF=0.7932;SAS_AF=0.8793;AA=C|||;VT=SNP
8	4492670	rs2616998	G	T	100	PASS	AC=3558;AF=0.710463;AN=5008;NS=2504;DP=16379;EAS_AF=0.7252;AMR_AF=0.817;AFR_AF=0.5772;EUR_AF=0.7306;SAS_AF=0.7791;AA=T|||;VT=SNP
8	4492708	rs2616999	C	G	100	PASS	AC=3560;AF=0.710863;AN=5008;NS=2504;DP=15739;EAS_AF=0.7133;AMR_AF=0.817;AFR_AF=0.5893;EUR_AF=0.7286;SAS_AF=0.7791;AA=G|||;VT=SNP
8	4493053	rs2617000	C	T	100	PASS	AC=3493;AF=0.697484;AN=5008;NS=2504;DP=14027;EAS_AF=0.7083;AMR_AF=0.7565;AFR_AF=0.5749;EUR_AF=0.7286;SAS_AF=0.7781;AA=T|||;VT=SNP
8	4493225	rs2724971	G	A	100	PASS	AC=2937;AF=0.586462;AN=5008;NS=2504;DP=13590;EAS_AF=0.5923;AMR_AF=0.7233;AFR_AF=0.4576;EUR_AF=0.5895;SAS_AF=0.6544;AA=A|||;VT=SNP
8	4493300	rs13261011	G	A	100	PASS	AC=1566;AF=0.3127;AN=5008;NS=2504;DP=13489;EAS_AF=0.37;AMR_AF=0.5;AFR_AF=0.18;EUR_AF=0.2256;SAS_AF=0.3896;AA=G|||;VT=SNP
8	4493428	rs2617001	A	G	100	PASS	AC=1390;AF=0.277556;AN=5008;NS=2504;DP=14022;EAS_AF=0.2242;AMR_AF=0.2305;AFR_AF=0.2814;EUR_AF=0.3777;SAS_AF=0.2577;AA=A|||;VT=SNP
8	4493449	rs17070935	A	G	100	PASS	AC=539;AF=0.107628;AN=5008;NS=2504;DP=14141;EAS_AF=0.126;AMR_AF=0.0793;AFR_AF=0.0847;EUR_AF=0.1252;SAS_AF=0.1217;AA=A|||;VT=SNP
8	4493450	rs17417676	T	C	100	PASS	AC=71;AF=0.0141773;AN=5008;NS=2504;DP=14156;EAS_AF=0.003;AMR_AF=0.013;AFR_AF=0.0015;EUR_AF=0.0487;SAS_AF=0.0082;AA=T|||;VT=SNP
8	4493493	rs2617002	G	A	100	PASS	AC=3542;AF=0.707268;AN=5008;NS=2504;DP=13304;EAS_AF=0.7183;AMR_AF=0.8112;AFR_AF=0.5734;EUR_AF=0.7316;SAS_AF=0.7781;AA=A|||;VT=SNP
8	4493549	rs2617003	A	G	100	PASS	AC=1390;AF=0.277556;AN=5008;NS=2504;DP=11475;EAS_AF=0.2242;AMR_AF=0.2305;AFR_AF=0.2821;EUR_AF=0.3767;SAS_AF=0.2577;AA=A|||;VT=SNP
8	4493580	rs2724972	T	G	100	PASS	AC=1903;AF=0.379992;AN=5008;NS=2504;DP=12128;EAS_AF=0.3492;AMR_AF=0.3069;AFR_AF=0.348;EUR_AF=0.503;SAS_AF=0.3804;AA=T|||;VT=SNP
8	4493912	rs2724973	A	C	100	PASS	AC=4313;AF=0.861222;AN=5008;NS=2504;DP=14724;EAS_AF=0.8373;AMR_AF=0.8977;AFR_AF=0.8737;EUR_AF=0.7952;SAS_AF=0.911;AA=C|||;VT=SNP
8	4493979	rs2617004	A	G	100	PASS	AC=1185;AF=0.236621;AN=5008;NS=2504;DP=14862;EAS_AF=0.1994;AMR_AF=0.1945;AFR_AF=0.2769;EUR_AF=0.2684;SAS_AF=0.2178;AA=A|||;VT=SNP
8	4494048	rs11991366	T	G	100	PASS	AC=611;AF=0.122005;AN=5008;NS=2504;DP=14876;EAS_AF=0.126;AMR_AF=0.1066;AFR_AF=0.0855;EUR_AF=0.168;SAS_AF=0.1309;AA=T|||;VT=SNP
8	4494520	rs2724974	C	T	100	PASS	AC=3564;AF=0.711661;AN=5008;NS=2504;DP=17282;EAS_AF=0.7192;AMR_AF=0.817;AFR_AF=0.5991;EUR_AF=0.7286;SAS_AF=0.7638;AA=T|||;VT=SNP
8	4494538	rs2724975	T	G	100	PASS	AC=3584;AF=0.715655;AN=5008;NS=2504;DP=17547;EAS_AF=0.7202;AMR_AF=0.817;AFR_AF=0.6006;EUR_AF=0.7286;SAS_AF=0.7812;AA=G|||;VT=SNP
8	4494610	rs2617005	G	T	100	PASS	AC=3052;AF=0.609425;AN=5008;NS=2504;DP=16625;EAS_AF=0.5952;AMR_AF=0.7392;AFR_AF=0.5242;EUR_AF=0.6004;SAS_AF=0.6564;AA=T|||;VT=SNP
8	4494612	rs2724976	T	C	100	PASS	AC=3594;AF=0.717652;AN=5008;NS=2504;DP=16714;EAS_AF=0.7212;AMR_AF=0.8199;AFR_AF=0.6074;EUR_AF=0.7266;SAS_AF=0.7812;AA=C|||;VT=SNP
8	4494754	rs2617006	C	G	100	PASS	AC=1177;AF=0.235024;AN=5008;NS=2504;DP=17356;EAS_AF=0.2004;AMR_AF=0.1916;AFR_AF=0.2746;EUR_AF=0.2644;SAS_AF=0.2178;AA=C|||;VT=SNP
8	4494811	rs2617007	T	G	100	PASS	AC=4278;AF=0.854233;AN=5008;NS=2504;DP=17649;EAS_AF=0.8343;AMR_AF=0.8862;AFR_AF=0.8729;EUR_AF=0.7763;SAS_AF=0.907;AA=G|||;VT=SNP
8	4494905	rs17417724	T	C	100	PASS	AC=106;AF=0.0211661;AN=5008;NS=2504;DP=15576;EAS_AF=0;AMR_AF=0.0245;AFR_AF=0;EUR_AF=0.0547;SAS_AF=0.0348;AA=T|||;VT=SNP;EX_TARGET
8	4495504	rs13249524	A	C	100	PASS	AC=2577;AF=0.514577;AN=5008;NS=2504;DP=14280;EAS_AF=0.5724;AMR_AF=0.6571;AFR_AF=0.2708;EUR_AF=0.5457;SAS_AF=0.6513;AA=A|||;VT=SNP
8	4496140	rs17070942	C	G	100	PASS	AC=421;AF=0.0840655;AN=5008;NS=2504;DP=20215;EAS_AF=0.1687;AMR_AF=0.0288;AFR_AF=0.0635;EUR_AF=0.0944;SAS_AF=0.0532;AA=C|||;VT=SNP
8	4496260	rs17070944	T	C	100	PASS	AC=366;AF=0.0730831;AN=5008;NS=2504;DP=20350;EAS_AF=0.1994;AMR_AF=0.0202;AFR_AF=0.0053;EUR_AF=0.0875;SAS_AF=0.0573;AA=t|||;VT=SNP
8	4496324	rs11993465	T	C	100	PASS	AC=391;AF=0.0780751;AN=5008;NS=2504;DP=20479;EAS_AF=0.1052;AMR_AF=0.0389;AFR_AF=0.1051;EUR_AF=0.0557;SAS_AF=0.0644;AA=T|||;VT=SNP
8	4496463	rs2617009	T	C	100	PASS	AC=4338;AF=0.866214;AN=5008;NS=2504;DP=19459;EAS_AF=0.8125;AMR_AF=0.8372;AFR_AF=0.9811;EUR_AF=0.7565;SAS_AF=0.8998;AA=t|||;VT=SNP
8	4497184	rs73659182	G	C	100	PASS	AC=715;AF=0.142772;AN=5008;NS=2504;DP=16792;EAS_AF=0.1052;AMR_AF=0.0807;AFR_AF=0.2882;EUR_AF=0.0666;SAS_AF=0.1074;AA=G|||;VT=SNP
8	4497232	rs76260382	A	T	100	PASS	AC=255;AF=0.0509185;AN=5008;NS=2504;DP=15024;EAS_AF=0.1052;AMR_AF=0.0403;AFR_AF=0.0015;EUR_AF=0.0219;SAS_AF=0.0992;AA=A|||;VT=SNP
8	4497792	rs73659183	G	A	100	PASS	AC=593;AF=0.118411;AN=5008;NS=2504;DP=18480;EAS_AF=0.1062;AMR_AF=0.0576;AFR_AF=0.2496;EUR_AF=0.0229;SAS_AF=0.0951;AA=G|||;VT=SNP
8	4498109	rs4875373	G	T	100	PASS	AC=4211;AF=0.840855;AN=5008;NS=2504;DP=17479;EAS_AF=0.7827;AMR_AF=0.8199;AFR_AF=0.966;EUR_AF=0.7256;SAS_AF=0.865;AA=T|||;VT=SNP
8	4498741	rs77448767	C	A	100	PASS	AC=145;AF=0.0289537;AN=5008;NS=2504;DP=17029;EAS_AF=0.0198;AMR_AF=0.0187;AFR_AF=0.0061;EUR_AF=0.0775;SAS_AF=0.0266;AA=C|||;VT=SNP
8	4499026	rs77009235	C	T	100	PASS	AC=249;AF=0.0497204;AN=5008;NS=2504;DP=20529;EAS_AF=0.1032;AMR_AF=0.0115;AFR_AF=0.0295;EUR_AF=0.0398;SAS_AF=0.0593;AA=c|||;VT=SNP
8	4499524	rs141483979	A	G	100	PASS	AC=44;AF=0.00878594;AN=5008;NS=2504;DP=20047;EAS_AF=0.001;AMR_AF=0.0043;AFR_AF=0.0023;EUR_AF=0.0288;SAS_AF=0.0082;AA=A|||;VT=SNP
8	4500036	rs2725007	C	T	100	PASS	AC=3970;AF=0.792732;AN=5008;NS=2504;DP=17685;EAS_AF=0.7738;AMR_AF=0.8458;AFR_AF=0.8578;EUR_AF=0.66;SAS_AF=0.8231;AA=C|||;VT=SNP
8	4500949	rs2725006	C	A	100	PASS	AC=3424;AF=0.683706;AN=5008;NS=2504;DP=14238;EAS_AF=0.6597;AMR_AF=0.755;AFR_AF=0.6218;EUR_AF=0.6441;SAS_AF=0.7822;AA=A|||;VT=SNP
8	4501105	rs2617047	T	A	100	PASS	AC=2839;AF=0.566893;AN=5008;NS=2504;DP=13405;EAS_AF=0.4365;AMR_AF=0.6974;AFR_AF=0.4962;EUR_AF=0.5736;SAS_AF=0.6973;AA=T|||;VT=SNP
8	4501278	rs7009980	G	T	100	PASS	AC=822;AF=0.164137;AN=5008;NS=2504;DP=15444;EAS_AF=0.3333;AMR_AF=0.0591;AFR_AF=0.1959;EUR_AF=0.0427;SAS_AF=0.1462;AA=T|||;VT=SNP
8	4501563	rs7001148	T	C	100	PASS	AC=400;AF=0.0798722;AN=5008;NS=2504;DP=17970;EAS_AF=0.125;AMR_AF=0.0245;AFR_AF=0.0817;EUR_AF=0.0348;SAS_AF=0.1166;AA=T|||;VT=SNP
8	4501622	rs80036584	A	T	100	PASS	AC=19;AF=0.00379393;AN=5008;NS=2504;DP=18834;EAS_AF=0;AMR_AF=0.0086;AFR_AF=0.0015;EUR_AF=0.0089;SAS_AF=0.002;AA=A|||;VT=SNP
8	4501691	rs7014444	G	C	100	PASS	AC=393;AF=0.0784744;AN=5008;NS=2504;DP=17952;EAS_AF=0.1121;AMR_AF=0.0245;AFR_AF=0.0915;EUR_AF=0.0318;SAS_AF=0.1125;AA=G|||;VT=SNP
8	4501823	rs2169740	C	G	100	PASS	AC=3018;AF=0.602636;AN=5008;NS=2504;DP=18951;EAS_AF=0.5615;AMR_AF=0.7017;AFR_AF=0.5166;EUR_AF=0.6213;SAS_AF=0.6718;AA=C|||;VT=SNP
8	4501890	rs1531532	A	G	100	PASS	AC=3018;AF=0.602636;AN=5008;NS=2504;DP=21207;EAS_AF=0.5615;AMR_AF=0.7032;AFR_AF=0.5061;EUR_AF=0.6223;SAS_AF=0.684;AA=A|||;VT=SNP
8	4502486	rs1038062	T	C	100	PASS	AC=3489;AF=0.696685;AN=5008;NS=2504;DP=18986;EAS_AF=0.6726;AMR_AF=0.7478;AFR_AF=0.6437;EUR_AF=0.6581;SAS_AF=0.7965;AA=T|||;VT=SNP
8	4502531	rs1038061	A	G	100	PASS	AC=3080;AF=0.615016;AN=5008;NS=2504;DP=19377;EAS_AF=0.5655;AMR_AF=0.7104;AFR_AF=0.5446;EUR_AF=0.6243;SAS_AF=0.684;AA=A|||;VT=SNP
8	4502870	rs1038060	C	G	100	PASS	AC=3056;AF=0.610224;AN=5008;NS=2504;DP=17701;EAS_AF=0.5526;AMR_AF=0.7133;AFR_AF=0.5318;EUR_AF=0.6272;SAS_AF=0.6851;AA=C|||;VT=SNP
8	4502900	rs117338294	A	C	100	PASS	AC=65;AF=0.0129792;AN=5008;NS=2504;DP=16463;EAS_AF=0.001;AMR_AF=0.0043;AFR_AF=0;EUR_AF=0.0288;SAS_AF=0.0327;AA=A|||;VT=SNP
8	4502911	rs1038059	G	A	100	PASS	AC=3274;AF=0.653754;AN=5008;NS=2504;DP=15427;EAS_AF=0.5754;AMR_AF=0.7205;AFR_AF=0.6142;EUR_AF=0.6481;SAS_AF=0.7464;AA=A|||;VT=SNP
8	4503097	rs148642730	T	C	100	PASS	AC=42;AF=0.00838658;AN=5008;NS=2504;DP=17037;EAS_AF=0;AMR_AF=0.0173;AFR_AF=0.0076;EUR_AF=0.0179;SAS_AF=0.002;AA=T|||;VT=SNP
8	4503347	rs2617045	C	T	100	PASS	AC=3075;AF=0.614018;AN=5008;NS=2504;DP=17903;EAS_AF=0.5635;AMR_AF=0.7118;AFR_AF=0.5424;EUR_AF=0.6213;SAS_AF=0.6861;AA=T|||;VT=SNP
8	4503356	rs73190803	G	C	100	PASS	AC=92;AF=0.0183706;AN=5008;NS=2504;DP=17818;EAS_AF=0;AMR_AF=0.0101;AFR_AF=0.0053;EUR_AF=0.0348;SAS_AF=0.044;AA=G|||;VT=SNP
8	4503429	rs186980313	G	C	100	PASS	AC=41;AF=0.0081869;AN=5008;NS=2504;DP=17873;EAS_AF=0;AMR_AF=0.0115;AFR_AF=0;EUR_AF=0.0139;SAS_AF=0.0194;AA=G|||;VT=SNP
8	4503462	rs2617044	T	G	100	PASS	AC=3114;AF=0.621805;AN=5008;NS=2504;DP=17806;EAS_AF=0.5962;AMR_AF=0.7133;AFR_AF=0.5446;EUR_AF=0.6233;SAS_AF=0.6861;AA=T|||;VT=SNP
8	4503828	rs7841173	T	C	100	PASS	AC=1077;AF=0.215056;AN=5008;NS=2504;DP=17033;EAS_AF=0.2262;AMR_AF=0.0908;AFR_AF=0.4402;EUR_AF=0.0497;SAS_AF=0.1575;AA=T|||;VT=SNP
8	4503915	rs2725004	G	A	100	PASS	AC=3027;AF=0.604433;AN=5008;NS=2504;DP=15969;EAS_AF=0.5655;AMR_AF=0.7061;AFR_AF=0.5401;EUR_AF=0.6093;SAS_AF=0.6544;AA=G|||;VT=SNP
8	4504218	rs2725003	A	C	100	PASS	AC=3649;AF=0.728634;AN=5008;NS=2504;DP=17650;EAS_AF=0.6944;AMR_AF=0.7824;AFR_AF=0.7057;EUR_AF=0.671;SAS_AF=0.816;AA=A|||;VT=SNP
8	4504451	rs2725002	A	G	100	PASS	AC=3200;AF=0.638978;AN=5008;NS=2504;DP=15229;EAS_AF=0.5694;AMR_AF=0.7622;AFR_AF=0.5711;EUR_AF=0.6461;SAS_AF=0.7076;AA=A|||;VT=SNP
8	4504492	rs2617043	T	A	100	PASS	AC=3074;AF=0.613818;AN=5008;NS=2504;DP=13890;EAS_AF=0.5565;AMR_AF=0.732;AFR_AF=0.5461;EUR_AF=0.6193;SAS_AF=0.6748;AA=T|||;VT=SNP
8	4504498	rs117574434	G	A	100	PASS	AC=20;AF=0.00399361;AN=5008;NS=2504;DP=14227;EAS_AF=0.001;AMR_AF=0;AFR_AF=0.0008;EUR_AF=0.0129;SAS_AF=0.0051;AA=G|||;VT=SNP
8	4504531	rs11984453	G	A	100	PASS	AC=372;AF=0.0742812;AN=5008;NS=2504;DP=15037;EAS_AF=0.0327;AMR_AF=0.0447;AFR_AF=0.0378;EUR_AF=0.0765;SAS_AF=0.1851;AA=G|||;VT=SNP
8	4504591	rs2617042	G	A	100	PASS	AC=3926;AF=0.783946;AN=5008;NS=2504;DP=14315;EAS_AF=0.7788;AMR_AF=0.7853;AFR_AF=0.8502;EUR_AF=0.66;SAS_AF=0.8262;AA=A|||;VT=SNP
8	4504711	rs79362510	G	T	100	PASS	AC=103;AF=0.0205671;AN=5008;NS=2504;DP=13104;EAS_AF=0.0139;AMR_AF=0.0043;AFR_AF=0.0015;EUR_AF=0.0258;SAS_AF=0.0593;AA=G|||;VT=SNP
8	4504717	rs2617041	C	G	100	PASS	AC=4359;AF=0.870407;AN=5008;NS=2504;DP=12752;EAS_AF=0.8036;AMR_AF=0.8602;AFR_AF=0.9871;EUR_AF=0.7724;SAS_AF=0.8896;AA=G|||;VT=SNP
8	4504740	rs117330820	G	A	100	PASS	AC=201;AF=0.0401358;AN=5008;NS=2504;DP=11405;EAS_AF=0.0327;AMR_AF=0.0144;AFR_AF=0.0008;EUR_AF=0.0487;SAS_AF=0.1104;AA=G|||;VT=SNP
8	4505023	rs71523640	T	C	100	PASS	AC=112;AF=0.0223642;AN=5008;NS=2504;DP=14029;EAS_AF=0.001;AMR_AF=0.1167;AFR_AF=0.0023;EUR_AF=0.0229;SAS_AF=0.0041;AA=T|||;VT=SNP
8	4505421	rs140980681	T	G	100	PASS	AC=68;AF=0.0135783;AN=5008;NS=2504;DP=19950;EAS_AF=0;AMR_AF=0.0231;AFR_AF=0;EUR_AF=0.0209;SAS_AF=0.0317;AA=T|||;VT=SNP
8	4505449	rs12156348	T	C	100	PASS	AC=92;AF=0.0183706;AN=5008;NS=2504;DP=19388;EAS_AF=0;AMR_AF=0.0115;AFR_AF=0.0053;EUR_AF=0.0348;SAS_AF=0.0429;AA=T|||;VT=SNP
8	4505477	rs141293598	G	T	100	PASS	AC=120;AF=0.0239617;AN=5008;NS=2504;DP=19412;EAS_AF=0.0139;AMR_AF=0.0043;AFR_AF=0.0219;EUR_AF=0.0258;SAS_AF=0.0491;AA=G|||;VT=SNP
8	4505539	rs12156349	T	C	100	PASS	AC=1623;AF=0.324081;AN=5008;NS=2504;DP=19772;EAS_AF=0.4315;AMR_AF=0.4524;AFR_AF=0.2587;EUR_AF=0.1988;SAS_AF=0.3395;AA=T|||;VT=SNP
8	4505570	rs2725001	T	C	100	PASS	AC=2804;AF=0.559904;AN=5008;NS=2504;DP=20122;EAS_AF=0.5486;AMR_AF=0.696;AFR_AF=0.5121;EUR_AF=0.5686;SAS_AF=0.5307;AA=T|||;VT=SNP
8	4505914	rs10094093	C	T	100	PASS	AC=1570;AF=0.313498;AN=5008;NS=2504;DP=18872;EAS_AF=0.3988;AMR_AF=0.4524;AFR_AF=0.2458;EUR_AF=0.1988;SAS_AF=0.3364;AA=C|||;VT=SNP
8	4506266	rs2725000	T	C	100	PASS	AC=2993;AF=0.597644;AN=5008;NS=2504;DP=19930;EAS_AF=0.5605;AMR_AF=0.7277;AFR_AF=0.5893;EUR_AF=0.5895;SAS_AF=0.5634;AA=T|||;VT=SNP
8	4506278	rs76070001	C	T	100	PASS	AC=122;AF=0.024361;AN=5008;NS=2504;DP=19358;EAS_AF=0.0139;AMR_AF=0.0043;AFR_AF=0.0234;EUR_AF=0.0258;SAS_AF=0.0491;AA=C|||;VT=SNP
8	4506696	rs2724999	G	C	100	PASS	AC=2985;AF=0.596046;AN=5008;NS=2504;DP=17519;EAS_AF=0.5625;AMR_AF=0.7205;AFR_AF=0.5537;EUR_AF=0.5944;SAS_AF=0.6012;AA=G|||;VT=SNP
8	4506919	rs2724998	C	T	100	PASS	AC=3443;AF=0.6875;AN=5008;NS=2504;DP=18066;EAS_AF=0.7341;AMR_AF=0.7421;AFR_AF=0.7239;EUR_AF=0.5984;SAS_AF=0.6431;AA=T|||;VT=SNP
8	4506957	rs2724997	A	G	100	PASS	AC=2777;AF=0.554513;AN=5008;NS=2504;DP=17062;EAS_AF=0.5575;AMR_AF=0.6902;AFR_AF=0.4887;EUR_AF=0.5656;SAS_AF=0.5327;AA=A|||;VT=SNP
8	4507076	rs2724996	T	C	100	PASS	AC=2824;AF=0.563898;AN=5008;NS=2504;DP=16180;EAS_AF=0.5585;AMR_AF=0.6931;AFR_AF=0.5182;EUR_AF=0.5696;SAS_AF=0.5337;AA=T|||;VT=SNP
8	4507164	rs117051888	A	T	100	PASS	AC=123;AF=0.0245607;AN=5008;NS=2504;DP=16742;EAS_AF=0.0139;AMR_AF=0.0058;AFR_AF=0.0234;EUR_AF=0.0258;SAS_AF=0.0491;AA=A|||;VT=SNP
8	4507224	rs2724995	C	T	100	PASS	AC=4338;AF=0.866214;AN=5008;NS=2504;DP=17472;EAS_AF=0.7808;AMR_AF=0.8588;AFR_AF=0.9871;EUR_AF=0.7813;SAS_AF=0.8834;AA=T|||;VT=SNP
8	4507234	rs2617037	T	C	100	PASS	AC=2823;AF=0.563698;AN=5008;NS=2504;DP=17769;EAS_AF=0.5585;AMR_AF=0.6945;AFR_AF=0.5166;EUR_AF=0.5696;SAS_AF=0.5337;AA=T|||;VT=SNP
8	4507306	rs73509029	T	C	100	PASS	AC=398;AF=0.0794728;AN=5008;NS=2504;DP=17886;EAS_AF=0.0754;AMR_AF=0.0173;AFR_AF=0.1437;EUR_AF=0.0258;SAS_AF=0.0961;AA=T|||;VT=SNP
8	4507341	rs144627687	G	C	100	PASS	AC=22;AF=0.00439297;AN=5008;NS=2504;DP=16642;EAS_AF=0;AMR_AF=0.0086;AFR_AF=0.0015;EUR_AF=0.0099;SAS_AF=0.0041;AA=G|||;VT=SNP
8	4507564	rs10503269	C	T	100	PASS	AC=453;AF=0.0904553;AN=5008;NS=2504;DP=16742;EAS_AF=0.003;AMR_AF=0.1499;AFR_AF=0.025;EUR_AF=0.2177;SAS_AF=0.0961;AA=C|||;VT=SNP
8	4507928	rs78091920	G	A	100	PASS	AC=98;AF=0.0195687;AN=5008;NS=2504;DP=13104;EAS_AF=0.001;AMR_AF=0.0216;AFR_AF=0.003;EUR_AF=0.0507;SAS_AF=0.0276;AA=G|||;VT=SNP
8	4508067	rs10102117	C	T	100	PASS	AC=3483;AF=0.695487;AN=5008;NS=2504;DP=14650;EAS_AF=0.7331;AMR_AF=0.7464;AFR_AF=0.767;EUR_AF=0.5994;SAS_AF=0.6227;AA=T|||;VT=SNP
8	4508159	rs10102231	C	T	100	PASS	AC=1579;AF=0.315296;AN=5008;NS=2504;DP=14224;EAS_AF=0.4296;AMR_AF=0.4625;AFR_AF=0.2375;EUR_AF=0.2087;SAS_AF=0.3078;AA=C|||;VT=SNP
8	4508355	rs17417988	A	C	100	PASS	AC=112;AF=0.0223642;AN=5008;NS=2504;DP=18832;EAS_AF=0.002;AMR_AF=0.0331;AFR_AF=0.0023;EUR_AF=0.0507;SAS_AF=0.0337;AA=A|||;VT=SNP
8	4508397	rs117172776	T	C	100	PASS	AC=44;AF=0.00878594;AN=5008;NS=2504;DP=17713;EAS_AF=0;AMR_AF=0.0029;AFR_AF=0;EUR_AF=0.0239;SAS_AF=0.0184;AA=T|||;VT=SNP
8	4508500	rs899143	G	T	100	PASS	AC=2971;AF=0.593251;AN=5008;NS=2504;DP=16877;EAS_AF=0.6181;AMR_AF=0.7104;AFR_AF=0.5741;EUR_AF=0.5656;SAS_AF=0.5389;AA=T|||;VT=SNP
8	4508675	rs80295394	C	A	100	PASS	AC=209;AF=0.0417332;AN=5008;NS=2504;DP=17629;EAS_AF=0.0853;AMR_AF=0.0043;AFR_AF=0.0015;EUR_AF=0.0258;SAS_AF=0.0941;AA=C|||;VT=SNP
8	4508703	rs899144	A	G	100	PASS	AC=2830;AF=0.565096;AN=5008;NS=2504;DP=17814;EAS_AF=0.5129;AMR_AF=0.7075;AFR_AF=0.5144;EUR_AF=0.5885;SAS_AF=0.5624;AA=A|||;VT=SNP
8	4508910	rs7465218	C	G	100	PASS	AC=1568;AF=0.313099;AN=5008;NS=2504;DP=16417;EAS_AF=0.3919;AMR_AF=0.4438;AFR_AF=0.2194;EUR_AF=0.1988;SAS_AF=0.3834;AA=C|||;VT=SNP
8	4508991	rs2617035	G	T	100	PASS	AC=2897;AF=0.578474;AN=5008;NS=2504;DP=16407;EAS_AF=0.5129;AMR_AF=0.7017;AFR_AF=0.5877;EUR_AF=0.5646;SAS_AF=0.5603;AA=G|||;VT=SNP
8	4509061	rs978440	G	C	100	PASS	AC=3789;AF=0.756589;AN=5008;NS=2504;DP=16796;EAS_AF=0.7391;AMR_AF=0.7637;AFR_AF=0.9539;EUR_AF=0.5934;SAS_AF=0.6708;AA=g|||;VT=SNP
8	4509255	rs1478261	A	G	100	PASS	AC=1228;AF=0.245208;AN=5008;NS=2504;DP=17590;EAS_AF=0.122;AMR_AF=0.2507;AFR_AF=0.2806;EUR_AF=0.3668;SAS_AF=0.1953;AA=A|||;VT=SNP
8	4509460	rs144999710	G	C	100	PASS	AC=24;AF=0.00479233;AN=5008;NS=2504;DP=17129;EAS_AF=0;AMR_AF=0.013;AFR_AF=0;EUR_AF=0.0149;SAS_AF=0;AA=G|||;VT=SNP
8	4509863	rs12115069	C	T	100	PASS	AC=504;AF=0.100639;AN=5008;NS=2504;DP=18149;EAS_AF=0.1865;AMR_AF=0.0418;AFR_AF=0.1104;EUR_AF=0.0318;SAS_AF=0.1115;AA=T|||;VT=SNP
8	4510017	rs12115079	C	G	100	PASS	AC=298;AF=0.0595048;AN=5008;NS=2504;DP=15963;EAS_AF=0.0853;AMR_AF=0.0115;AFR_AF=0.0635;EUR_AF=0.0258;SAS_AF=0.0961;AA=C|||;VT=SNP
8	4510096	rs140770624	C	T	100	PASS	AC=51;AF=0.0101837;AN=5008;NS=2504;DP=15412;EAS_AF=0.001;AMR_AF=0.0101;AFR_AF=0.0023;EUR_AF=0.0239;SAS_AF=0.0164;AA=C|||;VT=SNP
8	4510146	rs2617034	C	A	100	PASS	AC=2770;AF=0.553115;AN=5008;NS=2504;DP=16144;EAS_AF=0.5437;AMR_AF=0.6844;AFR_AF=0.4849;EUR_AF=0.5457;SAS_AF=0.5695;AA=C|||;VT=SNP
8	4510158	rs77836590	G	C	100	PASS	AC=64;AF=0.0127796;AN=5008;NS=2504;DP=16174;EAS_AF=0.001;AMR_AF=0.0029;AFR_AF=0;EUR_AF=0.0308;SAS_AF=0.0307;AA=G|||;VT=SNP
8	4510379	rs55929127	C	T	100	PASS	AC=26;AF=0.00519169;AN=5008;NS=2504;DP=18053;EAS_AF=0;AMR_AF=0.0115;AFR_AF=0.0008;EUR_AF=0.0149;SAS_AF=0.002;AA=C|||;VT=SNP
8	4510603	rs117649334	T	C	100	PASS	AC=33;AF=0.00658946;AN=5008;NS=2504;DP=16478;EAS_AF=0;AMR_AF=0.0086;AFR_AF=0;EUR_AF=0.0139;SAS_AF=0.0133;AA=T|||;VT=SNP
8	4510670	rs2725074	C	A	100	PASS	AC=3005;AF=0.60004;AN=5008;NS=2504;DP=18591;EAS_AF=0.7312;AMR_AF=0.6816;AFR_AF=0.5408;EUR_AF=0.5099;SAS_AF=0.5798;AA=A|||;VT=SNP
8	4511041	rs2617032	A	G	100	PASS	AC=3336;AF=0.666134;AN=5008;NS=2504;DP=18069;EAS_AF=0.5169;AMR_AF=0.755;AFR_AF=0.8374;EUR_AF=0.5934;SAS_AF=0.6002;AA=G|||;VT=SNP
8	4511452	rs12543670	A	G	100	PASS	AC=1904;AF=0.380192;AN=5008;NS=2504;DP=17774;EAS_AF=0.4345;AMR_AF=0.4784;AFR_AF=0.4138;EUR_AF=0.2207;SAS_AF=0.3732;AA=A|||;VT=SNP
8	4511604	rs13265173	T	C	100	PASS	AC=1095;AF=0.21865;AN=5008;NS=2504;DP=17976;EAS_AF=0.0823;AMR_AF=0.2277;AFR_AF=0.2375;EUR_AF=0.34;SAS_AF=0.2025;AA=T|||;VT=SNP
8	4511607	rs12544766	T	C	100	PASS	AC=2202;AF=0.439696;AN=5008;NS=2504;DP=17931;EAS_AF=0.4712;AMR_AF=0.5144;AFR_AF=0.5794;EUR_AF=0.2346;SAS_AF=0.3763;AA=T|||;VT=SNP
8	4511716	rs2617031	G	C	100	PASS	AC=3194;AF=0.63778;AN=5008;NS=2504;DP=20108;EAS_AF=0.625;AMR_AF=0.7089;AFR_AF=0.6778;EUR_AF=0.5626;SAS_AF=0.6237;AA=C|||;VT=SNP
8	4511728	rs144169509	T	C	100	PASS	AC=54;AF=0.0107827;AN=5008;NS=2504;DP=20223;EAS_AF=0.001;AMR_AF=0.0101;AFR_AF=0.0023;EUR_AF=0.0249;SAS_AF=0.0184;AA=T|||;VT=SNP
8	4512025	rs75451978	C	T	100	PASS	AC=250;AF=0.0499201;AN=5008;NS=2504;DP=18461;EAS_AF=0.0873;AMR_AF=0.0058;AFR_AF=0.028;EUR_AF=0.0258;SAS_AF=0.0971;AA=C|||;VT=SNP
8	4512135	rs2617030	A	G	100	PASS	AC=1553;AF=0.310104;AN=5008;NS=2504;DP=17670;EAS_AF=0.0833;AMR_AF=0.2767;AFR_AF=0.534;EUR_AF=0.3618;SAS_AF=0.2117;AA=A|||;VT=SNP
8	4512595	rs17070990	T	C	100	PASS	AC=289;AF=0.0577077;AN=5008;NS=2504;DP=14896;EAS_AF=0.12;AMR_AF=0.0101;AFR_AF=0.0272;EUR_AF=0.0268;SAS_AF=0.1002;AA=T|||;VT=SNP
8	4512873	rs10108351	G	C	100	PASS	AC=3449;AF=0.688698;AN=5008;NS=2504;DP=16936;EAS_AF=0.62;AMR_AF=0.7594;AFR_AF=0.8911;EUR_AF=0.5398;SAS_AF=0.589;AA=C|||;VT=SNP
8	4512977	rs115759661	T	G	100	PASS	AC=232;AF=0.0463259;AN=5008;NS=2504;DP=18678;EAS_AF=0.1042;AMR_AF=0.0447;AFR_AF=0.0424;EUR_AF=0.0189;SAS_AF=0.0215;AA=T|||;VT=SNP
8	4513688	rs2045867	G	C	100	PASS	AC=2876;AF=0.574281;AN=5008;NS=2504;DP=21195;EAS_AF=0.5109;AMR_AF=0.7104;AFR_AF=0.5401;EUR_AF=0.5706;SAS_AF=0.593;AA=G|||;VT=SNP
8	4513929	rs76268200	T	C	100	PASS	AC=61;AF=0.0121805;AN=5008;NS=2504;DP=20014;EAS_AF=0;AMR_AF=0.0231;AFR_AF=0.0023;EUR_AF=0.0388;SAS_AF=0.0031;AA=T|||;VT=SNP
8	4514076	rs1351105	T	C	100	PASS	AC=3634;AF=0.725639;AN=5008;NS=2504;DP=19766;EAS_AF=0.6329;AMR_AF=0.7579;AFR_AF=0.8858;EUR_AF=0.6014;SAS_AF=0.7096;AA=T|||;VT=SNP
8	4514097	rs76313501	T	C	100	PASS	AC=291;AF=0.058107;AN=5008;NS=2504;DP=19598;EAS_AF=0.122;AMR_AF=0.0101;AFR_AF=0.0272;EUR_AF=0.0268;SAS_AF=0.1002;AA=T|||;VT=SNP
8	4514205	rs76404259	G	T	100	PASS	AC=94;AF=0.01877;AN=5008;NS=2504;DP=17770;EAS_AF=0;AMR_AF=0.0115;AFR_AF=0.0015;EUR_AF=0.0159;SAS_AF=0.0695;AA=G|||;VT=SNP
8	4514496	rs75031016	G	A	100	PASS	AC=254;AF=0.0507188;AN=5008;NS=2504;DP=17580;EAS_AF=0.0903;AMR_AF=0.0101;AFR_AF=0.0272;EUR_AF=0.0268;SAS_AF=0.0951;AA=G|||;VT=SNP
8	4514626	rs77562707	C	G	100	PASS	AC=131;AF=0.0261581;AN=5008;NS=2504;DP=18376;EAS_AF=0.0139;AMR_AF=0.0058;AFR_AF=0.0265;EUR_AF=0.0258;SAS_AF=0.0532;AA=C|||;VT=SNP
8	4514682	rs114488106	A	G	100	PASS	AC=62;AF=0.0123802;AN=5008;NS=2504;DP=17974;EAS_AF=0;AMR_AF=0.0259;AFR_AF=0.0151;EUR_AF=0.0219;SAS_AF=0.002;AA=A|||;VT=SNP
8	4514877	rs79613268	T	G	100	PASS	AC=286;AF=0.0571086;AN=5008;NS=2504;DP=16128;EAS_AF=0.121;AMR_AF=0.0101;AFR_AF=0.0272;EUR_AF=0.0268;SAS_AF=0.0961;AA=T|||;VT=SNP
8	4514968	rs78010363	C	A	100	PASS	AC=73;AF=0.0145767;AN=5008;NS=2504;DP=16651;EAS_AF=0;AMR_AF=0.0159;AFR_AF=0.0015;EUR_AF=0.0537;SAS_AF=0.0061;AA=C|||;VT=SNP
8	4515063	rs79600374	C	A	100	PASS	AC=316;AF=0.063099;AN=5008;NS=2504;DP=14655;EAS_AF=0.0317;AMR_AF=0.0418;AFR_AF=0.0023;EUR_AF=0.0775;SAS_AF=0.1779;AA=C|||;VT=SNP
8	4515098	rs2617029	A	G	100	PASS	AC=2790;AF=0.557109;AN=5008;NS=2504;DP=14711;EAS_AF=0.5427;AMR_AF=0.7104;AFR_AF=0.5045;EUR_AF=0.5696;SAS_AF=0.5215;AA=A|||;VT=SNP
8	4515188	rs78200477	C	G	100	PASS	AC=280;AF=0.0559105;AN=5008;NS=2504;DP=14331;EAS_AF=0.121;AMR_AF=0.0058;AFR_AF=0.0265;EUR_AF=0.0249;SAS_AF=0.0961;AA=C|||;VT=SNP
8	4515416	rs2126874	A	T	100	PASS	AC=3663;AF=0.73143;AN=5008;NS=2504;DP=15104;EAS_AF=0.7312;AMR_AF=0.7493;AFR_AF=0.9622;EUR_AF=0.5398;SAS_AF=0.6043;AA=T|||;VT=SNP
8	4515871	rs79624068	C	G	100	PASS	AC=276;AF=0.0551118;AN=5008;NS=2504;DP=14212;EAS_AF=0.12;AMR_AF=0.0058;AFR_AF=0.0234;EUR_AF=0.0258;SAS_AF=0.0961;AA=C|||;VT=SNP
8	4515882	rs11997866	T	G	100	PASS	AC=757;AF=0.151158;AN=5008;NS=2504;DP=14145;EAS_AF=0.2232;AMR_AF=0.049;AFR_AF=0.2678;EUR_AF=0.0288;SAS_AF=0.1176;AA=T|||;VT=SNP
8	4515896	rs77690085	C	A	100	PASS	AC=109;AF=0.0217652;AN=5008;NS=2504;DP=14486;EAS_AF=0.001;AMR_AF=0.0274;AFR_AF=0.003;EUR_AF=0.0547;SAS_AF=0.0307;AA=C|||;VT=SNP
8	4515986	rs78517151	C	T	100	PASS	AC=281;AF=0.0561102;AN=5008;NS=2504;DP=14770;EAS_AF=0.121;AMR_AF=0.0058;AFR_AF=0.0272;EUR_AF=0.0258;SAS_AF=0.0951;AA=T|||;VT=SNP
8	4516070	rs10092354	G	C	100	PASS	AC=2691;AF=0.53734;AN=5008;NS=2504;DP=16044;EAS_AF=0.5099;AMR_AF=0.6801;AFR_AF=0.4977;EUR_AF=0.5109;SAS_AF=0.545;AA=G|||;VT=SNP
8	4516131	rs2126876	G	A	100	PASS	AC=3661;AF=0.73103;AN=5008;NS=2504;DP=16540;EAS_AF=0.7312;AMR_AF=0.7493;AFR_AF=0.9614;EUR_AF=0.5388;SAS_AF=0.6043;AA=A|||;VT=SNP
8	4516288	rs80202519	A	G	100	PASS	AC=607;AF=0.121206;AN=5008;NS=2504;DP=15958;EAS_AF=0.2222;AMR_AF=0.0461;AFR_AF=0.1619;EUR_AF=0.0298;SAS_AF=0.1094;AA=A|||;VT=SNP
8	4516350	rs75422122	T	C	100	PASS	AC=271;AF=0.0541134;AN=5008;NS=2504;DP=16837;EAS_AF=0.123;AMR_AF=0.0101;AFR_AF=0.0151;EUR_AF=0.0268;SAS_AF=0.0951;AA=T|||;VT=SNP
8	4516402	rs79856319	T	C	100	PASS	AC=287;AF=0.0573083;AN=5008;NS=2504;DP=16757;EAS_AF=0.122;AMR_AF=0.0101;AFR_AF=0.0272;EUR_AF=0.0278;SAS_AF=0.0951;AA=T|||;VT=SNP
8	4516445	rs12681845	A	G	100	PASS	AC=595;AF=0.11881;AN=5008;NS=2504;DP=17138;EAS_AF=0.2222;AMR_AF=0.0461;AFR_AF=0.1536;EUR_AF=0.0298;SAS_AF=0.1084;AA=A|||;VT=SNP
8	4516591	rs12675498	G	A	100	PASS	AC=691;AF=0.137979;AN=5008;NS=2504;DP=17205;EAS_AF=0.2232;AMR_AF=0.0533;AFR_AF=0.2156;EUR_AF=0.0298;SAS_AF=0.1166;AA=A|||;VT=SNP
8	4516917	rs11136760	C	T	100	PASS	AC=687;AF=0.137181;AN=5008;NS=2504;DP=18481;EAS_AF=0.2222;AMR_AF=0.0533;AFR_AF=0.2133;EUR_AF=0.0298;SAS_AF=0.1166;AA=T|||;VT=SNP
8	4516997	rs76120552	C	G	100	PASS	AC=279;AF=0.0557109;AN=5008;NS=2504;DP=18193;EAS_AF=0.12;AMR_AF=0.0058;AFR_AF=0.0265;EUR_AF=0.0258;SAS_AF=0.0951;AA=C|||;VT=SNP
8	4517017	rs74506068	G	C	100	PASS	AC=280;AF=0.0559105;AN=5008;NS=2504;DP=17676;EAS_AF=0.12;AMR_AF=0.0101;AFR_AF=0.0242;EUR_AF=0.0268;SAS_AF=0.0951;AA=G|||;VT=SNP
8	4517072	rs2617028	A	T	100	PASS	AC=3312;AF=0.661342;AN=5008;NS=2504;DP=16189;EAS_AF=0.7381;AMR_AF=0.7176;AFR_AF=0.7103;EUR_AF=0.5348;SAS_AF=0.6063;AA=T|||;VT=SNP
8	4517297	rs145631483	G	A	100	PASS	AC=26;AF=0.00519169;AN=5008;NS=2504;DP=15140;EAS_AF=0.001;AMR_AF=0.0029;AFR_AF=0.0008;EUR_AF=0.0179;SAS_AF=0.0041;AA=G|||;VT=SNP
8	4517313	rs10096775	G	C	100	PASS	AC=1543;AF=0.308107;AN=5008;NS=2504;DP=14324;EAS_AF=0.3919;AMR_AF=0.4553;AFR_AF=0.2564;EUR_AF=0.1968;SAS_AF=0.3016;AA=G|||;VT=SNP
8	4517442	rs2617027	C	T	100	PASS	AC=2881;AF=0.57528;AN=5008;NS=2504;DP=14496;EAS_AF=0.6091;AMR_AF=0.7176;AFR_AF=0.5113;EUR_AF=0.5616;SAS_AF=0.5399;AA=T|||;VT=SNP
8	4517490	rs75873973	T	C	100	PASS	AC=303;AF=0.0605032;AN=5008;NS=2504;DP=13535;EAS_AF=0.131;AMR_AF=0.0101;AFR_AF=0.0333;EUR_AF=0.0268;SAS_AF=0.0951;AA=T|||;VT=SNP
8	4517817	rs2617026	C	T	100	PASS	AC=2685;AF=0.536142;AN=5008;NS=2504;DP=14796;EAS_AF=0.5179;AMR_AF=0.6916;AFR_AF=0.4675;EUR_AF=0.5547;SAS_AF=0.5184;AA=T|||;VT=SNP
8	4518086	rs73190836	A	G	100	PASS	AC=60;AF=0.0119808;AN=5008;NS=2504;DP=14286;EAS_AF=0.001;AMR_AF=0.0115;AFR_AF=0.0008;EUR_AF=0.0417;SAS_AF=0.0082;AA=A|||;VT=SNP
8	4518139	rs73509086	T	G	100	PASS	AC=1077;AF=0.215056;AN=5008;NS=2504;DP=13277;EAS_AF=0.2827;AMR_AF=0.0764;AFR_AF=0.4395;EUR_AF=0.0338;SAS_AF=0.1268;AA=T|||;VT=SNP
8	4518456	rs12541342	A	G	100	PASS	AC=1663;AF=0.332069;AN=5008;NS=2504;DP=17864;EAS_AF=0.4018;AMR_AF=0.4654;AFR_AF=0.2617;EUR_AF=0.2256;SAS_AF=0.3701;AA=A|||;VT=SNP
8	4518591	rs78665884	T	C	100	PASS	AC=575;AF=0.114816;AN=5008;NS=2504;DP=18675;EAS_AF=0.1319;AMR_AF=0.0245;AFR_AF=0.2254;EUR_AF=0.0268;SAS_AF=0.1022;AA=T|||;VT=SNP
8	4518707	rs2126877	C	T	100	PASS	AC=596;AF=0.11901;AN=5008;NS=2504;DP=18603;EAS_AF=0.131;AMR_AF=0.0245;AFR_AF=0.2413;EUR_AF=0.0288;SAS_AF=0.1012;AA=T|||;VT=SNP
8	4518943	rs77866947	A	G	100	PASS	AC=742;AF=0.148163;AN=5008;NS=2504;DP=18459;EAS_AF=0.2312;AMR_AF=0.0447;AFR_AF=0.2526;EUR_AF=0.0318;SAS_AF=0.1145;AA=A|||;VT=SNP
8	4518957	rs78744529	G	T	100	PASS	AC=657;AF=0.13119;AN=5008;NS=2504;DP=18312;EAS_AF=0.2242;AMR_AF=0.0389;AFR_AF=0.1997;EUR_AF=0.0298;SAS_AF=0.1125;AA=G|||;VT=SNP
8	4518980	rs2724959	C	G	100	PASS	AC=2781;AF=0.555312;AN=5008;NS=2504;DP=18693;EAS_AF=0.5208;AMR_AF=0.7032;AFR_AF=0.5212;EUR_AF=0.5557;SAS_AF=0.5317;AA=C|||;VT=SNP
8	4519024	rs78455034	C	T	100	PASS	AC=280;AF=0.0559105;AN=5008;NS=2504;DP=18327;EAS_AF=0.126;AMR_AF=0.0058;AFR_AF=0.0234;EUR_AF=0.0258;SAS_AF=0.0941;AA=C|||;VT=SNP
8	4519222	rs56394209	A	C	100	PASS	AC=95;AF=0.0189696;AN=5008;NS=2504;DP=18160;EAS_AF=0;AMR_AF=0.0115;AFR_AF=0.0015;EUR_AF=0.0159;SAS_AF=0.0706;AA=A|||;VT=SNP
8	4519294	rs76206670	A	T	100	PASS	AC=337;AF=0.0672923;AN=5008;NS=2504;DP=18405;EAS_AF=0.1617;AMR_AF=0.0058;AFR_AF=0.0386;EUR_AF=0.0258;SAS_AF=0.0951;AA=A|||;VT=SNP
8	4519629	rs56402834	C	T	100	PASS	AC=25;AF=0.00499201;AN=5008;NS=2504;DP=14441;EAS_AF=0;AMR_AF=0.0101;AFR_AF=0.0008;EUR_AF=0.0149;SAS_AF=0.002;AA=c|||;VT=SNP
8	4519743	rs79125892	C	T	100	PASS	AC=305;AF=0.0609026;AN=5008;NS=2504;DP=14704;EAS_AF=0.0308;AMR_AF=0.0331;AFR_AF=0.0015;EUR_AF=0.0666;SAS_AF=0.1861;AA=C|||;VT=SNP
8	4519946	rs2724962	G	A	100	PASS	AC=3202;AF=0.639377;AN=5008;NS=2504;DP=15478;EAS_AF=0.7391;AMR_AF=0.7176;AFR_AF=0.6672;EUR_AF=0.5258;SAS_AF=0.5603;AA=A|||;VT=SNP
8	4519988	rs7833296	T	C	100	PASS	AC=346;AF=0.0690895;AN=5008;NS=2504;DP=17077;EAS_AF=0;AMR_AF=0.0303;AFR_AF=0.1815;EUR_AF=0.0258;SAS_AF=0.0603;AA=T|||;VT=SNP
8	4520179	rs7465653	C	T	100	PASS	AC=309;AF=0.0617013;AN=5008;NS=2504;DP=19433;EAS_AF=0.124;AMR_AF=0.0101;AFR_AF=0.0461;EUR_AF=0.0258;SAS_AF=0.092;AA=T|||;VT=SNP
8	4520557	rs1478277	C	G	100	PASS	AC=782;AF=0.15615;AN=5008;NS=2504;DP=20035;EAS_AF=0.2599;AMR_AF=0.0648;AFR_AF=0.2005;EUR_AF=0.0775;SAS_AF=0.135;AA=C|||;VT=SNP
8	4520629	rs4430116	A	T	100	PASS	AC=263;AF=0.052516;AN=5008;NS=2504;DP=18286;EAS_AF=0.127;AMR_AF=0.0101;AFR_AF=0.0023;EUR_AF=0.0268;SAS_AF=0.1002;AA=A|||;VT=SNP
8	4521410	rs74453707	T	G	100	PASS	AC=331;AF=0.0660942;AN=5008;NS=2504;DP=19229;EAS_AF=0.1319;AMR_AF=0.0101;AFR_AF=0.0484;EUR_AF=0.0268;SAS_AF=0.1022;AA=T|||;VT=SNP
8	4521513	rs17070996	T	C	100	PASS	AC=823;AF=0.164337;AN=5008;NS=2504;DP=17729;EAS_AF=0.2302;AMR_AF=0.0764;AFR_AF=0.2421;EUR_AF=0.0845;SAS_AF=0.136;AA=T|||;VT=SNP
8	4521791	rs17071000	G	C	100	PASS	AC=239;AF=0.0477236;AN=5008;NS=2504;DP=17999;EAS_AF=0.0972;AMR_AF=0.0447;AFR_AF=0.0242;EUR_AF=0.0487;SAS_AF=0.0297;AA=G|||;VT=SNP
8	4521992	rs11781260	G	A	100	PASS	AC=109;AF=0.0217652;AN=5008;NS=2504;DP=1872;EAS_AF=0.001;AMR_AF=0.0202;AFR_AF=0.0015;EUR_AF=0.0467;SAS_AF=0.046;AA=G|||;VT=SNP
8	4522092	rs74897338	G	T	100	PASS	AC=751;AF=0.14996;AN=5008;NS=2504;DP=15080;EAS_AF=0.2083;AMR_AF=0.0591;AFR_AF=0.2201;EUR_AF=0.0765;SAS_AF=0.135;AA=T|||;VT=SNP
8	4522251	rs140492910	G	A	100	PASS	AC=192;AF=0.0383387;AN=5008;NS=2504;DP=12614;EAS_AF=0;AMR_AF=0.0245;AFR_AF=0.0741;EUR_AF=0.0199;SAS_AF=0.0583;AA=G|||;VT=SNP
8	4522427	rs78960794	A	C	100	PASS	AC=318;AF=0.0634984;AN=5008;NS=2504;DP=13665;EAS_AF=0.13;AMR_AF=0.0101;AFR_AF=0.0416;EUR_AF=0.0268;SAS_AF=0.1002;AA=A|||;VT=SNP
8	4522440	rs118127875	G	A	100	PASS	AC=62;AF=0.0123802;AN=5008;NS=2504;DP=14111;EAS_AF=0;AMR_AF=0.0159;AFR_AF=0.0008;EUR_AF=0.0437;SAS_AF=0.0061;AA=G|||;VT=SNP
8	4522871	rs76993054	T	C	100	PASS	AC=313;AF=0.0625;AN=5008;NS=2504;DP=19838;EAS_AF=0.126;AMR_AF=0.0058;AFR_AF=0.0469;EUR_AF=0.0258;SAS_AF=0.0961;AA=t|||;VT=SNP
8	4523071	rs62484564	G	C	100	PASS	AC=109;AF=0.0217652;AN=5008;NS=2504;DP=18770;EAS_AF=0;AMR_AF=0.0476;AFR_AF=0.0023;EUR_AF=0.0606;SAS_AF=0.0123;AA=G|||;VT=SNP
8	4523167	rs77433377	G	A	100	PASS	AC=502;AF=0.10024;AN=5008;NS=2504;DP=20663;EAS_AF=0.2093;AMR_AF=0.0461;AFR_AF=0.0582;EUR_AF=0.0636;SAS_AF=0.1207;AA=g|||;VT=SNP
8	4523401	rs2724963	C	G	100	PASS	AC=3603;AF=0.719449;AN=5008;NS=2504;DP=19705;EAS_AF=0.7401;AMR_AF=0.7536;AFR_AF=0.8722;EUR_AF=0.5706;SAS_AF=0.6207;AA=G|||;VT=SNP
8	4523438	rs75710649	A	G	100	PASS	AC=380;AF=0.0758786;AN=5008;NS=2504;DP=19075;EAS_AF=0.0913;AMR_AF=0.0519;AFR_AF=0.1271;EUR_AF=0.0517;SAS_AF=0.0327;AA=A|||;VT=SNP
8	4523483	rs2617022	G	A	100	PASS	AC=3295;AF=0.657947;AN=5008;NS=2504;DP=19751;EAS_AF=0.7391;AMR_AF=0.7233;AFR_AF=0.677;EUR_AF=0.5676;SAS_AF=0.5951;AA=A|||;VT=SNP
8	4523667	rs2617021	C	T	100	PASS	AC=3705;AF=0.739816;AN=5008;NS=2504;DP=19278;EAS_AF=0.7401;AMR_AF=0.755;AFR_AF=0.9123;EUR_AF=0.6034;SAS_AF=0.636;AA=T|||;VT=SNP
8	4523830	rs62484565	T	C	100	PASS	AC=187;AF=0.0373403;AN=5008;NS=2504;DP=19116;EAS_AF=0;AMR_AF=0.0735;AFR_AF=0.0287;EUR_AF=0.0795;SAS_AF=0.0184;AA=T|||;VT=SNP
8	4523974	rs77295379	G	T	100	PASS	AC=228;AF=0.0455272;AN=5008;NS=2504;DP=16802;EAS_AF=0.0903;AMR_AF=0.0432;AFR_AF=0.0219;EUR_AF=0.0487;SAS_AF=0.0297;AA=G|||;VT=SNP
8	4524185	rs79145958	C	T	100	PASS	AC=215;AF=0.0429313;AN=5008;NS=2504;DP=16192;EAS_AF=0.0903;AMR_AF=0.0432;AFR_AF=0.0129;EUR_AF=0.0487;SAS_AF=0.0286;AA=C|||;VT=SNP
8	4524519	rs2724964	A	T	100	PASS	AC=4198;AF=0.838259;AN=5008;NS=2504;DP=14970;EAS_AF=0.7728;AMR_AF=0.8401;AFR_AF=0.9818;EUR_AF=0.7107;SAS_AF=0.8415;AA=T|||;VT=SNP
8	4524883	rs79023526	C	T	100	PASS	AC=393;AF=0.0784744;AN=5008;NS=2504;DP=16685;EAS_AF=0.0913;AMR_AF=0.0504;AFR_AF=0.1331;EUR_AF=0.0517;SAS_AF=0.0389;AA=T|||;VT=SNP
8	4524937	rs116932075	T	C	100	PASS	AC=73;AF=0.0145767;AN=5008;NS=2504;DP=15836;EAS_AF=0;AMR_AF=0.0317;AFR_AF=0.003;EUR_AF=0.0388;SAS_AF=0.0082;AA=T|||;VT=SNP
8	4525311	rs2466730	C	T	100	PASS	AC=3779;AF=0.754593;AN=5008;NS=2504;DP=16550;EAS_AF=0.7431;AMR_AF=0.7824;AFR_AF=0.879;EUR_AF=0.6581;SAS_AF=0.6779;AA=c|||;VT=SNP
8	4525378	rs6558897	A	T	100	PASS	AC=3228;AF=0.644569;AN=5008;NS=2504;DP=16767;EAS_AF=0.6528;AMR_AF=0.719;AFR_AF=0.6263;EUR_AF=0.6083;SAS_AF=0.6452;AA=T|||;VT=SNP
8	4525623	rs2447697	T	C	100	PASS	AC=3790;AF=0.756789;AN=5008;NS=2504;DP=15542;EAS_AF=0.7431;AMR_AF=0.7853;AFR_AF=0.8805;EUR_AF=0.659;SAS_AF=0.684;AA=C|||;VT=SNP
8	4525921	rs73510911	T	G	100	PASS	AC=729;AF=0.145567;AN=5008;NS=2504;DP=10220;EAS_AF=0.0923;AMR_AF=0.0764;AFR_AF=0.3737;EUR_AF=0.0527;SAS_AF=0.0368;AA=T|||;VT=SNP
8	4526349	rs1038058	T	C	100	PASS	AC=2896;AF=0.578275;AN=5008;NS=2504;DP=15189;EAS_AF=0.5704;AMR_AF=0.6657;AFR_AF=0.531;EUR_AF=0.5497;SAS_AF=0.6176;AA=T|||;VT=SNP
8	4526888	rs55926455	C	T	100	PASS	AC=39;AF=0.00778754;AN=5008;NS=2504;DP=18877;EAS_AF=0;AMR_AF=0.0144;AFR_AF=0.0015;EUR_AF=0.0189;SAS_AF=0.0082;AA=C|||;VT=SNP
8	4527001	rs2725058	C	A	100	PASS	AC=3953;AF=0.789337;AN=5008;NS=2504;DP=17152;EAS_AF=0.745;AMR_AF=0.8098;AFR_AF=0.9191;EUR_AF=0.6829;SAS_AF=0.7546;AA=A|||;VT=SNP
8	4527217	rs2617020	C	T	100	PASS	AC=2552;AF=0.509585;AN=5008;NS=2504;DP=17702;EAS_AF=0.4841;AMR_AF=0.6196;AFR_AF=0.4781;EUR_AF=0.4662;SAS_AF=0.545;AA=C|||;VT=SNP
8	4527284	rs2725057	A	G	100	PASS	AC=4037;AF=0.80611;AN=5008;NS=2504;DP=17363;EAS_AF=0.749;AMR_AF=0.8127;AFR_AF=0.9713;EUR_AF=0.6859;SAS_AF=0.7607;AA=-|||;VT=SNP
8	4527398	rs2617019	G	A	100	PASS	AC=2723;AF=0.54373;AN=5008;NS=2504;DP=16659;EAS_AF=0.4861;AMR_AF=0.6599;AFR_AF=0.4758;EUR_AF=0.5457;SAS_AF=0.6104;AA=G|||;VT=SNP
8	4527647	rs117078227	G	A	100	PASS	AC=9;AF=0.00179712;AN=5008;NS=2504;DP=18829;EAS_AF=0;AMR_AF=0;AFR_AF=0;EUR_AF=0.0089;SAS_AF=0;AA=G|||;VT=SNP
8	4527867	rs12675274	C	T	100	PASS	AC=136;AF=0.0271565;AN=5008;NS=2504;DP=19024;EAS_AF=0.0248;AMR_AF=0.0144;AFR_AF=0.0015;EUR_AF=0.0199;SAS_AF=0.0808;AA=C|||;VT=SNP
8	4527868	rs77167802	G	A	100	PASS	AC=268;AF=0.0535144;AN=5008;NS=2504;DP=18984;EAS_AF=0.0933;AMR_AF=0.0504;AFR_AF=0.0477;EUR_AF=0.0467;SAS_AF=0.0297;AA=g|||;VT=SNP
8	4528195	rs79655078	T	G	100	PASS	AC=480;AF=0.0958466;AN=5008;NS=2504;DP=16368;EAS_AF=0.0317;AMR_AF=0.0677;AFR_AF=0.1573;EUR_AF=0.0437;SAS_AF=0.1524;AA=T|||;VT=SNP
8	4528551	rs139319358	T	C	100	PASS	AC=65;AF=0.0129792;AN=5008;NS=2504;DP=16548;EAS_AF=0;AMR_AF=0.0159;AFR_AF=0.0015;EUR_AF=0.0457;SAS_AF=0.0061;AA=T|||;VT=SNP
8	4529539	rs140791756	G	C	100	PASS	AC=17;AF=0.00339457;AN=5008;NS=2504;DP=19879;EAS_AF=0;AMR_AF=0.0058;AFR_AF=0.0015;EUR_AF=0.008;SAS_AF=0.0031;AA=G|||;VT=SNP
8	4529623	rs150451545	G	A	100	PASS	AC=25;AF=0.00499201;AN=5008;NS=2504;DP=19902;EAS_AF=0.001;AMR_AF=0.0043;AFR_AF=0.0008;EUR_AF=0.0169;SAS_AF=0.0031;AA=G|||;VT=SNP
8	4529945	rs1904119	T	C	100	PASS	AC=3973;AF=0.793331;AN=5008;NS=2504;DP=20169;EAS_AF=0.7579;AMR_AF=0.7882;AFR_AF=0.941;EUR_AF=0.667;SAS_AF=0.7638;AA=C|||;VT=SNP
8	4530007	rs2617018	T	G	100	PASS	AC=2850;AF=0.569089;AN=5008;NS=2504;DP=20202;EAS_AF=0.5486;AMR_AF=0.647;AFR_AF=0.5303;EUR_AF=0.5328;SAS_AF=0.6247;AA=T|||;VT=SNP
8	4530042	rs118165164	T	A	100	PASS	AC=14;AF=0.00279553;AN=5008;NS=2504;DP=21726;EAS_AF=0;AMR_AF=0.0043;AFR_AF=0.0008;EUR_AF=0.0099;SAS_AF=0;AA=T|||;VT=SNP
8	4530091	rs144695353	G	C	100	PASS	AC=14;AF=0.00279553;AN=5008;NS=2504;DP=22769;EAS_AF=0;AMR_AF=0.0043;AFR_AF=0.0008;EUR_AF=0.0099;SAS_AF=0;AA=G|||;VT=SNP
8	4530221	rs2617017	C	T	100	PASS	AC=3925;AF=0.783746;AN=5008;NS=2504;DP=24836;EAS_AF=0.753;AMR_AF=0.7853;AFR_AF=0.9607;EUR_AF=0.665;SAS_AF=0.6973;AA=T|||;VT=SNP
8	4530414	rs13249573	A	C	100	PASS	AC=170;AF=0.0339457;AN=5008;NS=2504;DP=26356;EAS_AF=0;AMR_AF=0.0403;AFR_AF=0;EUR_AF=0.0805;SAS_AF=0.0624;AA=A|||;VT=SNP
8	4530546	rs116908237	C	T	100	PASS	AC=43;AF=0.00858626;AN=5008;NS=2504;DP=22710;EAS_AF=0;AMR_AF=0.0115;AFR_AF=0;EUR_AF=0.0129;SAS_AF=0.0225;AA=C|||;VT=SNP
8	4530578	rs12680538	G	T	100	PASS	AC=363;AF=0.072484;AN=5008;NS=2504;DP=22700;EAS_AF=0.0952;AMR_AF=0.0548;AFR_AF=0.115;EUR_AF=0.0467;SAS_AF=0.0307;AA=G|||;VT=SNP
8	4530900	rs7826491	T	A	100	PASS	AC=3911;AF=0.78095;AN=5008;NS=2504;DP=18701;EAS_AF=0.754;AMR_AF=0.7767;AFR_AF=0.9372;EUR_AF=0.6481;SAS_AF=0.7372;AA=A|||;VT=SNP
8	4531025	rs13265740	T	C	100	PASS	AC=3696;AF=0.738019;AN=5008;NS=2504;DP=18224;EAS_AF=0.7282;AMR_AF=0.7767;AFR_AF=0.8366;EUR_AF=0.6064;SAS_AF=0.7229;AA=T|||;VT=SNP
8	4531224	rs76997521	C	T	100	PASS	AC=305;AF=0.0609026;AN=5008;NS=2504;DP=19261;EAS_AF=0.002;AMR_AF=0.0735;AFR_AF=0.0227;EUR_AF=0.1252;SAS_AF=0.0982;AA=C|||;VT=SNP
8	4531601	rs6558899	A	G	100	PASS	AC=587;AF=0.117212;AN=5008;NS=2504;DP=18372;EAS_AF=0.1002;AMR_AF=0.0735;AFR_AF=0.2746;EUR_AF=0.0467;SAS_AF=0.0256;AA=a|||;VT=SNP
8	4531830	rs7831338	T	C	100	PASS	AC=588;AF=0.117412;AN=5008;NS=2504;DP=21670;EAS_AF=0.1012;AMR_AF=0.072;AFR_AF=0.27;EUR_AF=0.0487;SAS_AF=0.0307;AA=T|||;VT=SNP
8	4531835	rs7843255	G	A	100	PASS	AC=577;AF=0.115216;AN=5008;NS=2504;DP=21798;EAS_AF=0.0992;AMR_AF=0.0706;AFR_AF=0.267;EUR_AF=0.0467;SAS_AF=0.0286;AA=G|||;VT=SNP
8	4532099	rs62484566	G	A	100	PASS	AC=700;AF=0.139776;AN=5008;NS=2504;DP=21319;EAS_AF=0.1726;AMR_AF=0.1196;AFR_AF=0.1505;EUR_AF=0.1302;SAS_AF=0.1155;AA=A|||;VT=SNP
8	4532700	rs76855204	A	C	100	PASS	AC=31;AF=0.0061901;AN=5008;NS=2504;DP=17880;EAS_AF=0;AMR_AF=0.0144;AFR_AF=0.0008;EUR_AF=0.0189;SAS_AF=0.001;AA=A|||;VT=SNP
8	4532759	rs2725017	C	A	100	PASS	AC=2551;AF=0.509385;AN=5008;NS=2504;DP=18973;EAS_AF=0.4831;AMR_AF=0.6124;AFR_AF=0.4576;EUR_AF=0.505;SAS_AF=0.5378;AA=C|||;VT=SNP
8	4532824	rs73190862	G	C	100	PASS	AC=148;AF=0.0295527;AN=5008;NS=2504;DP=18158;EAS_AF=0;AMR_AF=0.036;AFR_AF=0.0061;EUR_AF=0.0656;SAS_AF=0.0501;AA=G|||;VT=SNP
8	4533017	rs2725016	A	T	100	PASS	AC=3924;AF=0.783546;AN=5008;NS=2504;DP=17590;EAS_AF=0.753;AMR_AF=0.7954;AFR_AF=0.9644;EUR_AF=0.659;SAS_AF=0.6902;AA=T|||;VT=SNP
8	4533053	rs74855240	T	C	100	PASS	AC=316;AF=0.063099;AN=5008;NS=2504;DP=18560;EAS_AF=0.1002;AMR_AF=0.049;AFR_AF=0.0787;EUR_AF=0.0467;SAS_AF=0.0307;AA=T|||;VT=SNP
8	4533196	rs149006675	T	C	100	PASS	AC=32;AF=0.00638978;AN=5008;NS=2504;DP=19017;EAS_AF=0;AMR_AF=0.0173;AFR_AF=0.0008;EUR_AF=0.0169;SAS_AF=0.002;AA=T|||;VT=SNP
8	4533448	rs62484567	T	G	100	PASS	AC=461;AF=0.0920527;AN=5008;NS=2504;DP=19260;EAS_AF=0.1647;AMR_AF=0.0749;AFR_AF=0.0386;EUR_AF=0.0915;SAS_AF=0.1022;AA=t|||;VT=SNP
8	4534445	rs118187644	G	C	100	PASS	AC=31;AF=0.0061901;AN=5008;NS=2504;DP=6350;EAS_AF=0;AMR_AF=0.0144;AFR_AF=0.0008;EUR_AF=0.0189;SAS_AF=0.001;AA=-|||;VT=SNP
8	4534783	rs117499752	T	A	100	PASS	AC=28;AF=0.00559105;AN=5008;NS=2504;DP=9975;EAS_AF=0;AMR_AF=0.0029;AFR_AF=0;EUR_AF=0.0159;SAS_AF=0.0102;AA=T|||;VT=SNP
8	4535022	rs17071021	A	G	100	PASS	AC=466;AF=0.0930511;AN=5008;NS=2504;DP=14058;EAS_AF=0.1647;AMR_AF=0.072;AFR_AF=0.0507;EUR_AF=0.0885;SAS_AF=0.0961;AA=A|||;VT=SNP
8	4535153	rs116809320	C	A	100	PASS	AC=46;AF=0.0091853;AN=5008;NS=2504;DP=16953;EAS_AF=0;AMR_AF=0.0231;AFR_AF=0.0083;EUR_AF=0.0169;SAS_AF=0.002;AA=C|||;VT=SNP
8	4535508	rs62484568	G	C	100	PASS	AC=388;AF=0.077476;AN=5008;NS=2504;DP=15645;EAS_AF=0.1141;AMR_AF=0.0634;AFR_AF=0.0386;EUR_AF=0.0855;SAS_AF=0.0941;AA=G|||;VT=SNP
8	4535521	rs17071024	G	C	100	PASS	AC=456;AF=0.0910543;AN=5008;NS=2504;DP=15437;EAS_AF=0.1141;AMR_AF=0.0663;AFR_AF=0.0893;EUR_AF=0.0845;SAS_AF=0.0941;AA=A|||;VT=SNP
8	4535850	rs6558901	C	T	100	PASS	AC=3821;AF=0.762979;AN=5008;NS=2504;DP=14239;EAS_AF=0.748;AMR_AF=0.7767;AFR_AF=0.8646;EUR_AF=0.6481;SAS_AF=0.7495;AA=c|||;VT=SNP
8	4535923	rs62484570	A	C	100	PASS	AC=404;AF=0.0806709;AN=5008;NS=2504;DP=14442;EAS_AF=0.119;AMR_AF=0.0634;AFR_AF=0.0454;EUR_AF=0.0845;SAS_AF=0.0971;AA=A|||;VT=SNP
8	4536144	rs7816766	T	C	100	PASS	AC=2896;AF=0.578275;AN=5008;NS=2504;DP=17085;EAS_AF=0.5407;AMR_AF=0.6556;AFR_AF=0.621;EUR_AF=0.5139;SAS_AF=0.5706;AA=T|||;VT=SNP
8	4536253	rs17071029	G	A	100	PASS	AC=936;AF=0.186901;AN=5008;NS=2504;DP=17652;EAS_AF=0.2103;AMR_AF=0.121;AFR_AF=0.2466;EUR_AF=0.1372;SAS_AF=0.18;AA=A|||;VT=SNP
8	4536318	rs10092221	T	C	100	PASS	AC=3346;AF=0.668131;AN=5008;NS=2504;DP=18975;EAS_AF=0.6538;AMR_AF=0.719;AFR_AF=0.671;EUR_AF=0.5984;SAS_AF=0.7147;AA=T|||;VT=SNP
8	4536326	rs62484571	G	A	100	PASS	AC=366;AF=0.0730831;AN=5008;NS=2504;DP=19369;EAS_AF=0.0873;AMR_AF=0.0634;AFR_AF=0.0461;EUR_AF=0.0845;SAS_AF=0.09;AA=G|||;VT=SNP
8	4536817	rs11785502	G	C	100	PASS	AC=445;AF=0.0888578;AN=5008;NS=2504;DP=19116;EAS_AF=0.1538;AMR_AF=0.0648;AFR_AF=0.0461;EUR_AF=0.0905;SAS_AF=0.0951;AA=G|||;VT=SNP
8	4537260	rs7004127	G	A	100	PASS	AC=246;AF=0.0491214;AN=5008;NS=2504;DP=14373;EAS_AF=0.0288;AMR_AF=0.0403;AFR_AF=0.0038;EUR_AF=0.0736;SAS_AF=0.1125;AA=G|||;VT=SNP
8	4537395	rs720665	A	G	100	PASS	AC=2788;AF=0.556709;AN=5008;NS=2504;DP=13469;EAS_AF=0.5367;AMR_AF=0.6614;AFR_AF=0.5514;EUR_AF=0.5099;SAS_AF=0.5583;AA=A|||;VT=SNP
8	4537542	rs10282918	A	G	100	PASS	AC=2777;AF=0.554513;AN=5008;NS=2504;DP=14748;EAS_AF=0.5367;AMR_AF=0.6599;AFR_AF=0.5416;EUR_AF=0.5109;SAS_AF=0.5603;AA=A|||;VT=SNP
8	4537821	rs2724965	G	C	100	PASS	AC=3686;AF=0.736022;AN=5008;NS=2504;DP=18238;EAS_AF=0.6567;AMR_AF=0.7522;AFR_AF=0.8737;EUR_AF=0.5974;SAS_AF=0.7628;AA=C|||;VT=SNP
8	4537954	rs11786481	G	C	100	PASS	AC=410;AF=0.081869;AN=5008;NS=2504;DP=19251;EAS_AF=0.1062;AMR_AF=0.0634;AFR_AF=0.0651;EUR_AF=0.0835;SAS_AF=0.091;AA=T|||;VT=SNP
8	4538634	rs1382246	C	T	100	PASS	AC=3688;AF=0.736422;AN=5008;NS=2504;DP=20073;EAS_AF=0.75;AMR_AF=0.7421;AFR_AF=0.848;EUR_AF=0.5934;SAS_AF=0.7147;AA=T|||;VT=SNP
8	4538997	rs2617016	T	C	100	PASS	AC=4253;AF=0.849241;AN=5008;NS=2504;DP=20685;EAS_AF=0.7847;AMR_AF=0.8573;AFR_AF=0.9803;EUR_AF=0.7197;SAS_AF=0.8661;AA=C|||;VT=SNP
8	4539699	rs4588878	C	G	100	PASS	AC=3960;AF=0.790735;AN=5008;NS=2504;DP=16404;EAS_AF=0.753;AMR_AF=0.7853;AFR_AF=0.9569;EUR_AF=0.6511;SAS_AF=0.7526;AA=G|||;VT=SNP
8	4539701	rs62484573	A	T	100	PASS	AC=361;AF=0.0720847;AN=5008;NS=2504;DP=16416;EAS_AF=0.0833;AMR_AF=0.0447;AFR_AF=0.0567;EUR_AF=0.0835;SAS_AF=0.089;AA=A|||;VT=SNP
8	4539912	rs2897715	G	A	100	PASS	AC=3657;AF=0.730232;AN=5008;NS=2504;DP=17277;EAS_AF=0.744;AMR_AF=0.7233;AFR_AF=0.888;EUR_AF=0.5656;SAS_AF=0.6769;AA=A|||;VT=SNP
8	4539948	rs4262341	C	G	100	PASS	AC=3719;AF=0.742612;AN=5008;NS=2504;DP=16500;EAS_AF=0.744;AMR_AF=0.7594;AFR_AF=0.8593;EUR_AF=0.6113;SAS_AF=0.7065;AA=G|||;VT=SNP
8	4540270	rs6558902	C	G	100	PASS	AC=3619;AF=0.722644;AN=5008;NS=2504;DP=11131;EAS_AF=0.7421;AMR_AF=0.7147;AFR_AF=0.882;EUR_AF=0.5606;SAS_AF=0.6595;AA=G|||;VT=SNP
8	4540403	rs6558903	C	A	100	PASS	AC=3682;AF=0.735224;AN=5008;NS=2504;DP=8972;EAS_AF=0.7421;AMR_AF=0.7291;AFR_AF=0.8805;EUR_AF=0.5656;SAS_AF=0.7106;AA=A|||;VT=SNP
8	4540939	rs116864480	T	G	100	PASS	AC=9;AF=0.00179712;AN=5008;NS=2504;DP=17236;EAS_AF=0;AMR_AF=0.0029;AFR_AF=0;EUR_AF=0.007;SAS_AF=0;AA=T|||;VT=SNP
8	4541036	rs2725075	G	A	100	PASS	AC=4043;AF=0.807308;AN=5008;NS=2504;DP=18425;EAS_AF=0.75;AMR_AF=0.7997;AFR_AF=0.9667;EUR_AF=0.6541;SAS_AF=0.8139;AA=A|||;VT=SNP
8	4541063	rs2248448	T	C	100	PASS	AC=3256;AF=0.65016;AN=5008;NS=2504;DP=18785;EAS_AF=0.5417;AMR_AF=0.7017;AFR_AF=0.8162;EUR_AF=0.5278;SAS_AF=0.6268;AA=T|||;VT=SNP
8	4541353	rs1993870	C	T	100	PASS	AC=4046;AF=0.807907;AN=5008;NS=2504;DP=18450;EAS_AF=0.75;AMR_AF=0.7997;AFR_AF=0.9675;EUR_AF=0.6561;SAS_AF=0.8139;AA=T|||;VT=SNP
8	4541548	rs1993869	A	G	100	PASS	AC=2987;AF=0.596446;AN=5008;NS=2504;DP=17979;EAS_AF=0.5417;AMR_AF=0.7061;AFR_AF=0.5507;EUR_AF=0.5726;SAS_AF=0.6616;AA=A|||;VT=SNP
8	4541729	rs17418285	G	C	100	PASS	AC=85;AF=0.0169728;AN=5008;NS=2504;DP=18131;EAS_AF=0;AMR_AF=0.0216;AFR_AF=0.0038;EUR_AF=0.0447;SAS_AF=0.0204;AA=G|||;VT=SNP
8	4541845	rs11774239	T	G	100	PASS	AC=360;AF=0.071885;AN=5008;NS=2504;DP=16526;EAS_AF=0.0903;AMR_AF=0.0461;AFR_AF=0.0484;EUR_AF=0.0835;SAS_AF=0.091;AA=T|||;VT=SNP
8	4541987	rs7003262	C	T	100	PASS	AC=315;AF=0.0628994;AN=5008;NS=2504;DP=15858;EAS_AF=0.1181;AMR_AF=0.0476;AFR_AF=0.062;EUR_AF=0.0487;SAS_AF=0.0327;AA=C|||;VT=SNP
8	4542215	rs75909397	C	T	100	PASS	AC=28;AF=0.00559105;AN=5008;NS=2504;DP=16239;EAS_AF=0;AMR_AF=0.0101;AFR_AF=0.0015;EUR_AF=0.0169;SAS_AF=0.002;AA=C|||;VT=SNP
8	4542492	rs10866976	A	C	100	PASS	AC=3451;AF=0.689097;AN=5008;NS=2504;DP=16575;EAS_AF=0.627;AMR_AF=0.7464;AFR_AF=0.7693;EUR_AF=0.6223;SAS_AF=0.6728;AA=A|||;VT=SNP
8	4542511	rs191980327	G	A	100	PASS	AC=26;AF=0.00519169;AN=5008;NS=2504;DP=16766;EAS_AF=0;AMR_AF=0.0014;AFR_AF=0.0008;EUR_AF=0.0109;SAS_AF=0.0133;AA=G|||;VT=SNP
8	4542594	rs11136761	G	A	100	PASS	AC=2296;AF=0.458466;AN=5008;NS=2504;DP=17760;EAS_AF=0.4841;AMR_AF=0.5965;AFR_AF=0.329;EUR_AF=0.4324;SAS_AF=0.5358;AA=G|||;VT=SNP
8	4542661	rs75438421	A	T	100	PASS	AC=82;AF=0.0163738;AN=5008;NS=2504;DP=19927;EAS_AF=0;AMR_AF=0.0187;AFR_AF=0.003;EUR_AF=0.0457;SAS_AF=0.0194;AA=A|||;VT=SNP
8	4542750	rs11136762	T	C	100	PASS	AC=3913;AF=0.78135;AN=5008;NS=2504;DP=20217;EAS_AF=0.7599;AMR_AF=0.7781;AFR_AF=0.9062;EUR_AF=0.6312;SAS_AF=0.7914;AA=C|||;VT=SNP
8	4542755	rs73174017	G	C	100	PASS	AC=225;AF=0.0449281;AN=5008;NS=2504;DP=20108;EAS_AF=0;AMR_AF=0.0663;AFR_AF=0.0091;EUR_AF=0.1173;SAS_AF=0.0501;AA=G|||;VT=SNP
8	4543103	rs13269425	G	T	100	PASS	AC=2227;AF=0.444688;AN=5008;NS=2504;DP=17660;EAS_AF=0.4831;AMR_AF=0.5865;AFR_AF=0.3306;EUR_AF=0.4215;SAS_AF=0.4826;AA=A|||;VT=SNP
8	4543209	rs78923797	T	C	100	PASS	AC=15;AF=0.00299521;AN=5008;NS=2504;DP=18161;EAS_AF=0;AMR_AF=0.0043;AFR_AF=0.0008;EUR_AF=0.0109;SAS_AF=0;AA=T|||;VT=SNP
8	4543532	rs1478269	A	G	100	PASS	AC=3042;AF=0.607428;AN=5008;NS=2504;DP=18789;EAS_AF=0.4891;AMR_AF=0.7089;AFR_AF=0.674;EUR_AF=0.5487;SAS_AF=0.6278;AA=A|||;VT=SNP
8	4543669	rs77979097	C	T	100	PASS	AC=343;AF=0.0684904;AN=5008;NS=2504;DP=19060;EAS_AF=0.0238;AMR_AF=0.0591;AFR_AF=0.152;EUR_AF=0.0408;SAS_AF=0.0368;AA=C|||;VT=SNP
8	4543812	rs6999300	T	C	100	PASS	AC=317;AF=0.0632987;AN=5008;NS=2504;DP=20777;EAS_AF=0.1677;AMR_AF=0.0447;AFR_AF=0.0219;EUR_AF=0.0497;SAS_AF=0.0389;AA=T|||;VT=SNP
8	4544142	rs1382245	T	C	100	PASS	AC=3038;AF=0.606629;AN=5008;NS=2504;DP=19944;EAS_AF=0.5516;AMR_AF=0.7147;AFR_AF=0.5961;EUR_AF=0.5517;SAS_AF=0.6575;AA=T|||;VT=SNP
8	4544436	rs62484579	T	A	100	PASS	AC=349;AF=0.0696885;AN=5008;NS=2504;DP=19237;EAS_AF=0.0903;AMR_AF=0.049;AFR_AF=0.0416;EUR_AF=0.0775;SAS_AF=0.093;AA=T|||;VT=SNP
8	4544825	rs7830752	A	G	100	PASS	AC=4120;AF=0.822684;AN=5008;NS=2504;DP=20410;EAS_AF=0.7768;AMR_AF=0.8372;AFR_AF=0.9054;EUR_AF=0.7028;SAS_AF=0.8712;AA=G|||;VT=SNP
8	4546365	rs76301949	T	C	100	PASS	AC=22;AF=0.00439297;AN=5008;NS=2504;DP=18887;EAS_AF=0;AMR_AF=0.0043;AFR_AF=0.0008;EUR_AF=0.0179;SAS_AF=0;AA=T|||;VT=SNP
8	4546417	rs1014080	G	C	100	PASS	AC=3827;AF=0.764177;AN=5008;NS=2504;DP=19579;EAS_AF=0.75;AMR_AF=0.755;AFR_AF=0.9274;EUR_AF=0.6044;SAS_AF=0.729;AA=C|||;VT=SNP
8	4546522	rs76598028	G	C	100	PASS	AC=336;AF=0.0670927;AN=5008;NS=2504;DP=20317;EAS_AF=0.1637;AMR_AF=0.0476;AFR_AF=0.0325;EUR_AF=0.0497;SAS_AF=0.046;AA=G|||;VT=SNP
8	4546729	rs1038064	T	C	100	PASS	AC=3854;AF=0.769569;AN=5008;NS=2504;DP=17525;EAS_AF=0.752;AMR_AF=0.7594;AFR_AF=0.9395;EUR_AF=0.6054;SAS_AF=0.7342;AA=C|||;VT=SNP
8	4546776	rs1038063	T	C	100	PASS	AC=3839;AF=0.766573;AN=5008;NS=2504;DP=17993;EAS_AF=0.752;AMR_AF=0.7594;AFR_AF=0.9274;EUR_AF=0.6064;SAS_AF=0.7342;AA=C|||;VT=SNP
8	4547862	rs117175293	G	A	100	PASS	AC=47;AF=0.00938498;AN=5008;NS=2504;DP=15689;EAS_AF=0.001;AMR_AF=0.0101;AFR_AF=0.0008;EUR_AF=0.0348;SAS_AF=0.0031;AA=G|||;VT=SNP
8	4548499	rs13250044	G	T	100	PASS	AC=3678;AF=0.734425;AN=5008;NS=2504;DP=17379;EAS_AF=0.6726;AMR_AF=0.7493;AFR_AF=0.9024;EUR_AF=0.6024;SAS_AF=0.6963;AA=T|||;VT=SNP
8	4549348	rs148322666	G	A	100	PASS	AC=17;AF=0.00339457;AN=5008;NS=2504;DP=20078;EAS_AF=0;AMR_AF=0.0058;AFR_AF=0.0008;EUR_AF=0.0099;SAS_AF=0.002;AA=G|||;VT=SNP
8	4549969	rs62484581	G	A	100	PASS	AC=403;AF=0.0804712;AN=5008;NS=2504;DP=17614;EAS_AF=0.1429;AMR_AF=0.049;AFR_AF=0.034;EUR_AF=0.0815;SAS_AF=0.1002;AA=G|||;VT=SNP
8	4550305	rs62484582	G	T	100	PASS	AC=407;AF=0.08127;AN=5008;NS=2504;DP=19318;EAS_AF=0.1379;AMR_AF=0.049;AFR_AF=0.0393;EUR_AF=0.0835;SAS_AF=0.1002;AA=G|||;VT=SNP
8	4550458	rs2617014	A	G	100	PASS	AC=3418;AF=0.682508;AN=5008;NS=2504;DP=19625;EAS_AF=0.6052;AMR_AF=0.7435;AFR_AF=0.8185;EUR_AF=0.5716;SAS_AF=0.6493;AA=A|||;VT=SNP
8	4550583	rs2724966	C	A	100	PASS	AC=2818;AF=0.5627;AN=5008;NS=2504;DP=18958;EAS_AF=0.495;AMR_AF=0.6844;AFR_AF=0.5779;EUR_AF=0.5358;SAS_AF=0.5532;AA=c|||;VT=SNP
8	4550883	rs7813769	T	C	100	PASS	AC=3805;AF=0.759784;AN=5008;NS=2504;DP=19521;EAS_AF=0.747;AMR_AF=0.7695;AFR_AF=0.9077;EUR_AF=0.6133;SAS_AF=0.7168;AA=C|||;VT=SNP
8	4550990	rs12550650	C	T	100	PASS	AC=2584;AF=0.515974;AN=5008;NS=2504;DP=19303;EAS_AF=0.5218;AMR_AF=0.6297;AFR_AF=0.5045;EUR_AF=0.4662;SAS_AF=0.4959;AA=C|||;VT=SNP
8	4551052	rs7844762	A	C	100	PASS	AC=3829;AF=0.764577;AN=5008;NS=2504;DP=18804;EAS_AF=0.752;AMR_AF=0.7925;AFR_AF=0.8359;EUR_AF=0.661;SAS_AF=0.7679;AA=A|||;VT=SNP
8	4551255	rs77068790	T	C	100	PASS	AC=270;AF=0.0539137;AN=5008;NS=2504;DP=15578;EAS_AF=0.0992;AMR_AF=0.0447;AFR_AF=0.0333;EUR_AF=0.0497;SAS_AF=0.046;AA=T|||;VT=SNP
8	4551713	rs2617012	A	G	100	PASS	AC=4088;AF=0.816294;AN=5008;NS=2504;DP=15835;EAS_AF=0.752;AMR_AF=0.8112;AFR_AF=0.9463;EUR_AF=0.6809;SAS_AF=0.8497;AA=G|||;VT=SNP
8	4551730	rs62484583	T	C	100	PASS	AC=415;AF=0.0828674;AN=5008;NS=2504;DP=15447;EAS_AF=0.1597;AMR_AF=0.0591;AFR_AF=0.0053;EUR_AF=0.0875;SAS_AF=0.1207;AA=T|||;VT=SNP
8	4552098	rs12678852	G	T	100	PASS	AC=282;AF=0.0563099;AN=5008;NS=2504;DP=15963;EAS_AF=0.0962;AMR_AF=0.0504;AFR_AF=0.0416;EUR_AF=0.0527;SAS_AF=0.0429;AA=g|||;VT=SNP
8	4552371	rs75651487	G	A	100	PASS	AC=294;AF=0.0587061;AN=5008;NS=2504;DP=18744;EAS_AF=0.0962;AMR_AF=0.0504;AFR_AF=0.0514;EUR_AF=0.0517;SAS_AF=0.0429;AA=G|||;VT=SNP
8	4552377	rs78418611	T	A	100	PASS	AC=296;AF=0.0591054;AN=5008;NS=2504;DP=18572;EAS_AF=0.0952;AMR_AF=0.0504;AFR_AF=0.053;EUR_AF=0.0527;SAS_AF=0.0429;AA=T|||;VT=SNP
8	4552510	rs78542190	C	G	100	PASS	AC=305;AF=0.0609026;AN=5008;NS=2504;DP=19421;EAS_AF=0.0972;AMR_AF=0.0504;AFR_AF=0.0522;EUR_AF=0.0527;SAS_AF=0.0511;AA=C|||;VT=SNP
8	4552692	rs1478268	C	G	100	PASS	AC=3944;AF=0.78754;AN=5008;NS=2504;DP=19143;EAS_AF=0.7431;AMR_AF=0.7651;AFR_AF=0.9652;EUR_AF=0.6193;SAS_AF=0.7822;AA=G|||;VT=SNP
8	4552841	rs75109902	T	A	100	PASS	AC=337;AF=0.0672923;AN=5008;NS=2504;DP=18636;EAS_AF=0.002;AMR_AF=0.0807;AFR_AF=0.0227;EUR_AF=0.1412;SAS_AF=0.1094;AA=T|||;VT=SNP
8	4553035	rs1478267	C	G	100	PASS	AC=4085;AF=0.815695;AN=5008;NS=2504;DP=17281;EAS_AF=0.744;AMR_AF=0.8026;AFR_AF=0.9728;EUR_AF=0.6789;SAS_AF=0.8272;AA=G|||;VT=SNP
8	4553314	rs7007873	C	A	100	PASS	AC=271;AF=0.0541134;AN=5008;NS=2504;DP=16270;EAS_AF=0.0982;AMR_AF=0.0504;AFR_AF=0.0454;EUR_AF=0.0467;SAS_AF=0.0307;AA=C|||;VT=SNP
8	4553468	rs7011905	C	A	100	PASS	AC=646;AF=0.128994;AN=5008;NS=2504;DP=17002;EAS_AF=0.1012;AMR_AF=0.072;AFR_AF=0.267;EUR_AF=0.0467;SAS_AF=0.0961;AA=A|||;VT=SNP
8	4554207	rs183228503	G	A	100	PASS	AC=13;AF=0.00259585;AN=5008;NS=2504;DP=17212;EAS_AF=0;AMR_AF=0.0043;AFR_AF=0.0008;EUR_AF=0.007;SAS_AF=0.002;AA=G|||;VT=SNP
8	4554519	rs111913418	C	G	100	PASS	AC=20;AF=0.00399361;AN=5008;NS=2504;DP=15105;EAS_AF=0;AMR_AF=0.0115;AFR_AF=0.0008;EUR_AF=0.0109;SAS_AF=0;AA=C|||;VT=SNP
8	4554973	rs79879861	C	T	100	PASS	AC=227;AF=0.0453275;AN=5008;NS=2504;DP=17743;EAS_AF=0.0962;AMR_AF=0.0447;AFR_AF=0.0174;EUR_AF=0.0457;SAS_AF=0.0307;AA=C|||;VT=SNP
8	4555177	rs2725010	T	G	100	PASS	AC=3716;AF=0.742013;AN=5008;NS=2504;DP=19534;EAS_AF=0.6558;AMR_AF=0.7493;AFR_AF=0.8759;EUR_AF=0.6183;SAS_AF=0.772;AA=G|||;VT=SNP
8	4555684	rs1158100	A	G	100	PASS	AC=4041;AF=0.806909;AN=5008;NS=2504;DP=13699;EAS_AF=0.749;AMR_AF=0.7882;AFR_AF=0.9766;EUR_AF=0.6451;SAS_AF=0.817;AA=A|||;VT=SNP
8	4555958	rs12545434	G	T	100	PASS	AC=1262;AF=0.251997;AN=5008;NS=2504;DP=15922;EAS_AF=0.4127;AMR_AF=0.4251;AFR_AF=0.0129;EUR_AF=0.2137;SAS_AF=0.3262;AA=G|||;VT=SNP
8	4556148	rs10110982	G	A	100	PASS	AC=3316;AF=0.662141;AN=5008;NS=2504;DP=12270;EAS_AF=0.5466;AMR_AF=0.7205;AFR_AF=0.7663;EUR_AF=0.5845;SAS_AF=0.6789;AA=G|||;VT=SNP
8	4556264	rs1158099	A	G	100	PASS	AC=3044;AF=0.607827;AN=5008;NS=2504;DP=14252;EAS_AF=0.5466;AMR_AF=0.7003;AFR_AF=0.5787;EUR_AF=0.5795;SAS_AF=0.6738;AA=A|||;VT=SNP
8	4556480	rs78809247	C	T	100	PASS	AC=38;AF=0.00758786;AN=5008;NS=2504;DP=15578;EAS_AF=0;AMR_AF=0.0202;AFR_AF=0.0015;EUR_AF=0.0209;SAS_AF=0.001;AA=C|||;VT=SNP
8	4556597	rs55743946	G	C	100	PASS	AC=95;AF=0.0189696;AN=5008;NS=2504;DP=18773;EAS_AF=0;AMR_AF=0.0159;AFR_AF=0.0015;EUR_AF=0.0199;SAS_AF=0.0634;AA=G|||;VT=SNP
8	4556973	rs117333208	A	C	100	PASS	AC=79;AF=0.0157748;AN=5008;NS=2504;DP=18410;EAS_AF=0.001;AMR_AF=0.0173;AFR_AF=0.0023;EUR_AF=0.0348;SAS_AF=0.0286;AA=A|||;VT=SNP
8	4557047	rs2859568	G	C	100	PASS	AC=3169;AF=0.632788;AN=5008;NS=2504;DP=18794;EAS_AF=0.5476;AMR_AF=0.7305;AFR_AF=0.618;EUR_AF=0.6511;SAS_AF=0.6524;AA=G|||;VT=SNP
8	4557773	rs10108771	T	C	100	PASS	AC=3113;AF=0.621605;AN=5008;NS=2504;DP=12763;EAS_AF=0.5466;AMR_AF=0.7219;AFR_AF=0.6225;EUR_AF=0.6203;SAS_AF=0.6278;AA=T|||;VT=SNP
8	4557941	rs79513985	T	C	100	PASS	AC=252;AF=0.0503195;AN=5008;NS=2504;DP=13487;EAS_AF=0.1012;AMR_AF=0.0476;AFR_AF=0.025;EUR_AF=0.0467;SAS_AF=0.0378;AA=T|||;VT=SNP
8	4558045	rs75405536	T	G	100	PASS	AC=388;AF=0.077476;AN=5008;NS=2504;DP=13650;EAS_AF=0.1091;AMR_AF=0.0519;AFR_AF=0.0651;EUR_AF=0.0487;SAS_AF=0.1094;AA=T|||;VT=SNP
8	4558550	rs4529488	C	G	100	PASS	AC=3765;AF=0.751797;AN=5008;NS=2504;DP=20065;EAS_AF=0.7401;AMR_AF=0.7795;AFR_AF=0.8623;EUR_AF=0.6372;SAS_AF=0.7127;AA=G|||;VT=SNP
8	4558692	rs190972806	G	A	100	PASS	AC=34;AF=0.00678914;AN=5008;NS=2504;DP=18098;EAS_AF=0;AMR_AF=0.0115;AFR_AF=0.0015;EUR_AF=0.0169;SAS_AF=0.0072;AA=G|||;VT=SNP
8	4559241	rs922420	C	G	100	PASS	AC=3657;AF=0.730232;AN=5008;NS=2504;DP=19638;EAS_AF=0.7331;AMR_AF=0.7291;AFR_AF=0.8812;EUR_AF=0.5736;SAS_AF=0.6851;AA=G|||;VT=SNP
8	4559317	rs2897681	A	G	100	PASS	AC=3685;AF=0.735823;AN=5008;NS=2504;DP=20455;EAS_AF=0.7341;AMR_AF=0.7305;AFR_AF=0.8918;EUR_AF=0.5696;SAS_AF=0.7014;AA=G|||;VT=SNP
8	4559467	rs1811552	C	T	100	PASS	AC=2443;AF=0.487819;AN=5008;NS=2504;DP=19284;EAS_AF=0.4851;AMR_AF=0.5951;AFR_AF=0.4592;EUR_AF=0.4254;SAS_AF=0.5174;AA=C|||;VT=SNP
8	4559469	rs139590037	T	C	100	PASS	AC=18;AF=0.00359425;AN=5008;NS=2504;DP=19069;EAS_AF=0;AMR_AF=0;AFR_AF=0;EUR_AF=0.0139;SAS_AF=0.0041;AA=T|||;VT=SNP
8	4559881	rs7015177	G	C	100	PASS	AC=3498;AF=0.698482;AN=5008;NS=2504;DP=16466;EAS_AF=0.7192;AMR_AF=0.683;AFR_AF=0.8449;EUR_AF=0.4841;SAS_AF=0.7106;AA=C|||;VT=SNP
8	4560081	rs7828501	A	G	100	PASS	AC=2657;AF=0.530551;AN=5008;NS=2504;DP=15472;EAS_AF=0.5238;AMR_AF=0.6196;AFR_AF=0.472;EUR_AF=0.4682;SAS_AF=0.6176;AA=A|||;VT=SNP
8	4560227	rs2724961	T	C	100	PASS	AC=3791;AF=0.756989;AN=5008;NS=2504;DP=14984;EAS_AF=0.7262;AMR_AF=0.7305;AFR_AF=0.9342;EUR_AF=0.5666;SAS_AF=0.7638;AA=C|||;VT=SNP
8	4560242	rs80244854	G	A	100	PASS	AC=25;AF=0.00499201;AN=5008;NS=2504;DP=15187;EAS_AF=0.002;AMR_AF=0.0086;AFR_AF=0;EUR_AF=0.0129;SAS_AF=0.0041;AA=G|||;VT=SNP
8	4560385	rs75896987	G	C	100	PASS	AC=86;AF=0.0171725;AN=5008;NS=2504;DP=13439;EAS_AF=0.001;AMR_AF=0.0173;AFR_AF=0.0023;EUR_AF=0.0358;SAS_AF=0.0348;AA=G|||;VT=SNP
8	4560395	rs76882234	T	G	100	PASS	AC=675;AF=0.134784;AN=5008;NS=2504;DP=13646;EAS_AF=0.1052;AMR_AF=0.0778;AFR_AF=0.3169;EUR_AF=0.0527;SAS_AF=0.044;AA=T|||;VT=SNP
8	4560547	rs17346455	T	C	100	PASS	AC=92;AF=0.0183706;AN=5008;NS=2504;DP=14364;EAS_AF=0;AMR_AF=0.0101;AFR_AF=0.0038;EUR_AF=0.0358;SAS_AF=0.045;AA=T|||;VT=SNP
8	4560754	rs1471419	C	T	100	PASS	AC=3918;AF=0.782348;AN=5008;NS=2504;DP=15772;EAS_AF=0.7827;AMR_AF=0.8761;AFR_AF=0.6142;EUR_AF=0.8519;SAS_AF=0.8712;AA=c|||;VT=SNP
8	4560772	rs78455689	A	T	100	PASS	AC=307;AF=0.0613019;AN=5008;NS=2504;DP=15862;EAS_AF=0.002;AMR_AF=0.0749;AFR_AF=0.0068;EUR_AF=0.1342;SAS_AF=0.1115;AA=A|||;VT=SNP
8	4560858	rs7003327	A	G	100	PASS	AC=2837;AF=0.566494;AN=5008;NS=2504;DP=15131;EAS_AF=0.5238;AMR_AF=0.6441;AFR_AF=0.5401;EUR_AF=0.5129;SAS_AF=0.6462;AA=A|||;VT=SNP
8	4560907	rs71523642	C	T	100	PASS	AC=78;AF=0.0155751;AN=5008;NS=2504;DP=16098;EAS_AF=0;AMR_AF=0.0101;AFR_AF=0.0386;EUR_AF=0.0189;SAS_AF=0.001;AA=T|||;VT=SNP
8	4561224	rs2617055	A	T	100	PASS	AC=3493;AF=0.697484;AN=5008;NS=2504;DP=15552;EAS_AF=0.5933;AMR_AF=0.7075;AFR_AF=0.8994;EUR_AF=0.5358;SAS_AF=0.6912;AA=T|||;VT=SNP
8	4561469	rs76260805	A	G	100	PASS	AC=247;AF=0.0493211;AN=5008;NS=2504;DP=18308;EAS_AF=0.1012;AMR_AF=0.0476;AFR_AF=0.0189;EUR_AF=0.0527;SAS_AF=0.0348;AA=A|||;VT=SNP
8	4561544	rs1159622	C	G	100	PASS	AC=4800;AF=0.958466;AN=5008;NS=2504;DP=18069;EAS_AF=0.9831;AMR_AF=0.9496;AFR_AF=0.997;EUR_AF=0.9036;SAS_AF=0.9438;AA=G|||;VT=SNP
8	4561584	rs79335902	T	C	100	PASS	AC=266;AF=0.053115;AN=5008;NS=2504;DP=17607;EAS_AF=0.1002;AMR_AF=0.0476;AFR_AF=0.034;EUR_AF=0.0527;SAS_AF=0.0348;AA=T|||;VT=SNP
8	4561933	rs10503270	T	C	100	PASS	AC=3633;AF=0.725439;AN=5008;NS=2504;DP=16962;EAS_AF=0.7371;AMR_AF=0.8271;AFR_AF=0.5688;EUR_AF=0.7942;SAS_AF=0.7822;AA=T|||;VT=SNP
8	4562277	rs10094246	A	T	100	PASS	AC=4890;AF=0.976438;AN=5008;NS=2504;DP=18361;EAS_AF=1;AMR_AF=0.9568;AFR_AF=0.9985;EUR_AF=0.9284;SAS_AF=0.9857;AA=T|||;VT=SNP
8	4563078	rs17346490	A	G	100	PASS	AC=1113;AF=0.222244;AN=5008;NS=2504;DP=16901;EAS_AF=0.2688;AMR_AF=0.2493;AFR_AF=0.0431;EUR_AF=0.3847;SAS_AF=0.2301;AA=A|||;VT=SNP
8	4563819	rs12679634	G	A	100	PASS	AC=318;AF=0.0634984;AN=5008;NS=2504;DP=11368;EAS_AF=0.1012;AMR_AF=0.0519;AFR_AF=0.0688;EUR_AF=0.0567;SAS_AF=0.0327;AA=A|||;VT=SNP
8	4563910	rs2617056	A	T	100	PASS	AC=1371;AF=0.273762;AN=5008;NS=2504;DP=13367;EAS_AF=0.3194;AMR_AF=0.2637;AFR_AF=0.1475;EUR_AF=0.3946;SAS_AF=0.2802;AA=A|||;VT=SNP
8	4564074	rs2617057	G	A	100	PASS	AC=4771;AF=0.952676;AN=5008;NS=2504;DP=17345;EAS_AF=0.9831;AMR_AF=0.9452;AFR_AF=0.9902;EUR_AF=0.9016;SAS_AF=0.9284;AA=A|||;VT=SNP
8	4564077	rs2617058	T	C	100	PASS	AC=930;AF=0.185703;AN=5008;NS=2504;DP=17573;EAS_AF=0.2411;AMR_AF=0.1888;AFR_AF=0.0855;EUR_AF=0.2823;SAS_AF=0.1626;AA=T|||;VT=SNP
8	4564193	rs17071069	A	G	100	PASS	AC=258;AF=0.0515176;AN=5008;NS=2504;DP=17933;EAS_AF=0.1062;AMR_AF=0.049;AFR_AF=0.0182;EUR_AF=0.0527;SAS_AF=0.0409;AA=A|||;VT=SNP
8	4564303	rs2256976	C	A	100	PASS	AC=4725;AF=0.94349;AN=5008;NS=2504;DP=18027;EAS_AF=0.9831;AMR_AF=0.9481;AFR_AF=0.9531;EUR_AF=0.9026;SAS_AF=0.9284;AA=A|||;VT=SNP
8	4564461	rs748274	C	T	100	PASS	AC=716;AF=0.142971;AN=5008;NS=2504;DP=20102;EAS_AF=0.256;AMR_AF=0.1326;AFR_AF=0.0136;EUR_AF=0.2207;SAS_AF=0.1288;AA=C|||;VT=SNP
8	4564582	rs17418446	C	T	100	PASS	AC=89;AF=0.0177716;AN=5008;NS=2504;DP=18555;EAS_AF=0;AMR_AF=0.0216;AFR_AF=0.0038;EUR_AF=0.0487;SAS_AF=0.0204;AA=C|||;VT=SNP
8	4564972	rs6558904	G	T	100	PASS	AC=4774;AF=0.953275;AN=5008;NS=2504;DP=17495;EAS_AF=0.9812;AMR_AF=0.9496;AFR_AF=0.9894;EUR_AF=0.9046;SAS_AF=0.9284;AA=T|||;VT=SNP
8	4565174	rs56345144	C	T	100	PASS	AC=1352;AF=0.269968;AN=5008;NS=2504;DP=15077;EAS_AF=0.2927;AMR_AF=0.2723;AFR_AF=0.1112;EUR_AF=0.4235;SAS_AF=0.3016;AA=C|||;VT=SNP
8	4565258	rs55657755	A	T	100	PASS	AC=1386;AF=0.276757;AN=5008;NS=2504;DP=13504;EAS_AF=0.2708;AMR_AF=0.2767;AFR_AF=0.1362;EUR_AF=0.4304;SAS_AF=0.3149;AA=A|||;VT=SNP
8	4565645	rs1382253	T	A	100	PASS	AC=4772;AF=0.952875;AN=5008;NS=2504;DP=15069;EAS_AF=0.9831;AMR_AF=0.9481;AFR_AF=0.9879;EUR_AF=0.9056;SAS_AF=0.9264;AA=T|||;VT=SNP
8	4565729	rs1382252	T	C	100	PASS	AC=4769;AF=0.952276;AN=5008;NS=2504;DP=17554;EAS_AF=0.9831;AMR_AF=0.9496;AFR_AF=0.9834;EUR_AF=0.9056;SAS_AF=0.9284;AA=C|||;VT=SNP
8	4565946	rs6996296	T	C	100	PASS	AC=1407;AF=0.28095;AN=5008;NS=2504;DP=18200;EAS_AF=0.3274;AMR_AF=0.2709;AFR_AF=0.1112;EUR_AF=0.4284;SAS_AF=0.318;AA=T|||;VT=SNP
8	4565951	rs6992236	A	G	100	PASS	AC=1393;AF=0.278155;AN=5008;NS=2504;DP=18186;EAS_AF=0.3274;AMR_AF=0.2709;AFR_AF=0.1021;EUR_AF=0.4274;SAS_AF=0.317;AA=A|||;VT=SNP
8	4566521	rs974790	C	T	100	PASS	AC=2438;AF=0.486821;AN=5008;NS=2504;DP=18009;EAS_AF=0.498;AMR_AF=0.5994;AFR_AF=0.4758;EUR_AF=0.4175;SAS_AF=0.4816;AA=C|||;VT=SNP
8	4566597	rs974789	G	C	100	PASS	AC=4787;AF=0.955871;AN=5008;NS=2504;DP=19474;EAS_AF=0.9831;AMR_AF=0.9496;AFR_AF=0.997;EUR_AF=0.9056;SAS_AF=0.9284;AA=C|||;VT=SNP
8	4566683	rs974788	T	C	100	PASS	AC=4784;AF=0.955272;AN=5008;NS=2504;DP=21074;EAS_AF=0.9831;AMR_AF=0.9496;AFR_AF=0.997;EUR_AF=0.9066;SAS_AF=0.9243;AA=C|||;VT=SNP
8	4566714	rs10105216	G	C	100	PASS	AC=674;AF=0.134585;AN=5008;NS=2504;DP=21423;EAS_AF=0.0724;AMR_AF=0.0735;AFR_AF=0.351;EUR_AF=0.0527;SAS_AF=0.0337;AA=G|||;VT=SNP
8	4566916	rs2725076	G	T	100	PASS	AC=4783;AF=0.955072;AN=5008;NS=2504;DP=19023;EAS_AF=0.9831;AMR_AF=0.9452;AFR_AF=0.997;EUR_AF=0.9046;SAS_AF=0.9284;AA=T|||;VT=SNP
8	4567108	rs2725077	T	G	100	PASS	AC=1377;AF=0.27496;AN=5008;NS=2504;DP=19493;EAS_AF=0.2827;AMR_AF=0.2781;AFR_AF=0.1059;EUR_AF=0.4304;SAS_AF=0.3333;AA=C|||;VT=SNP
8	4567109	rs149558907	G	C	100	PASS	AC=24;AF=0.00479233;AN=5008;NS=2504;DP=19410;EAS_AF=0.001;AMR_AF=0.0086;AFR_AF=0;EUR_AF=0.0129;SAS_AF=0.0041;AA=A|||;VT=SNP
8	4567174	rs34006275	C	A	100	PASS	AC=13;AF=0.00259585;AN=5008;NS=2504;DP=17572;EAS_AF=0;AMR_AF=0.0043;AFR_AF=0.0008;EUR_AF=0.0089;SAS_AF=0;AA=C|||;VT=SNP
8	4567190	rs2725078	T	C	100	PASS	AC=1623;AF=0.324081;AN=5008;NS=2504;DP=17245;EAS_AF=0.4107;AMR_AF=0.2752;AFR_AF=0.1808;EUR_AF=0.4294;SAS_AF=0.3548;AA=T|||;VT=SNP
8	4567194	rs17071074	T	C	100	PASS	AC=589;AF=0.117612;AN=5008;NS=2504;DP=17010;EAS_AF=0.0734;AMR_AF=0.0706;AFR_AF=0.2874;EUR_AF=0.0527;SAS_AF=0.0337;AA=T|||;VT=SNP
8	4567583	rs2725079	G	C	100	PASS	AC=1640;AF=0.327476;AN=5008;NS=2504;DP=12739;EAS_AF=0.374;AMR_AF=0.281;AFR_AF=0.2269;EUR_AF=0.4304;SAS_AF=0.3425;AA=G|||;VT=SNP
8	4568030	rs2725080	T	C	100	PASS	AC=1679;AF=0.335264;AN=5008;NS=2504;DP=7485;EAS_AF=0.4107;AMR_AF=0.2839;AFR_AF=0.2163;EUR_AF=0.4344;SAS_AF=0.3528;AA=C|||;VT=SNP
8	4568115	rs6983637	C	G	100	PASS	AC=553;AF=0.110423;AN=5008;NS=2504;DP=7650;EAS_AF=0.0734;AMR_AF=0.0706;AFR_AF=0.261;EUR_AF=0.0517;SAS_AF=0.0337;AA=C|||;VT=SNP
8	4568137	rs2219760	A	G	100	PASS	AC=4135;AF=0.825679;AN=5008;NS=2504;DP=7545;EAS_AF=0.9067;AMR_AF=0.8847;AFR_AF=0.7095;EUR_AF=0.8549;SAS_AF=0.8272;AA=G|||;VT=SNP
8	4568138	rs2617052	T	C	100	PASS	AC=1697;AF=0.338858;AN=5008;NS=2504;DP=7590;EAS_AF=0.4097;AMR_AF=0.2867;AFR_AF=0.2292;EUR_AF=0.4344;SAS_AF=0.3528;AA=C|||;VT=SNP
8	4568228	rs7003562	A	C	100	PASS	AC=564;AF=0.11262;AN=5008;NS=2504;DP=8971;EAS_AF=0.0734;AMR_AF=0.0706;AFR_AF=0.2693;EUR_AF=0.0517;SAS_AF=0.0337;AA=A|||;VT=SNP
8	4568260	rs2617051	G	C	100	PASS	AC=1390;AF=0.277556;AN=5008;NS=2504;DP=9692;EAS_AF=0.3363;AMR_AF=0.2695;AFR_AF=0.1014;EUR_AF=0.4135;SAS_AF=0.3211;AA=G|||;VT=SNP
8	4568265	rs117941933	T	A	100	PASS	AC=22;AF=0.00439297;AN=5008;NS=2504;DP=9744;EAS_AF=0;AMR_AF=0.0086;AFR_AF=0;EUR_AF=0.0129;SAS_AF=0.0031;AA=T|||;VT=SNP
8	4568508	rs17071086	G	A	100	PASS	AC=215;AF=0.0429313;AN=5008;NS=2504;DP=12850;EAS_AF=0.0734;AMR_AF=0.0461;AFR_AF=0.0182;EUR_AF=0.0517;SAS_AF=0.0337;AA=G|||;VT=SNP
8	4568613	rs2617049	T	C	100	PASS	AC=1690;AF=0.33746;AN=5008;NS=2504;DP=13619;EAS_AF=0.4097;AMR_AF=0.2867;AFR_AF=0.23;EUR_AF=0.4274;SAS_AF=0.3517;AA=C|||;VT=SNP
8	4568747	rs12681149	T	A	100	PASS	AC=1412;AF=0.281949;AN=5008;NS=2504;DP=14887;EAS_AF=0.4077;AMR_AF=0.2478;AFR_AF=0.1483;EUR_AF=0.3728;SAS_AF=0.2638;AA=A|||;VT=SNP
8	4568794	rs2725081	G	C	100	PASS	AC=4744;AF=0.947284;AN=5008;NS=2504;DP=15974;EAS_AF=0.9841;AMR_AF=0.9438;AFR_AF=0.9818;EUR_AF=0.8907;SAS_AF=0.9233;AA=C|||;VT=SNP
8	4569095	rs12680757	A	C	100	PASS	AC=1158;AF=0.23123;AN=5008;NS=2504;DP=14057;EAS_AF=0.2778;AMR_AF=0.2406;AFR_AF=0.0424;EUR_AF=0.3658;SAS_AF=0.2935;AA=A|||;VT=SNP
8	4569628	rs77476371	G	C	100	PASS	AC=74;AF=0.0147764;AN=5008;NS=2504;DP=19353;EAS_AF=0.001;AMR_AF=0.0144;AFR_AF=0.0023;EUR_AF=0.0338;SAS_AF=0.0266;AA=G|||;VT=SNP
8	4569748	rs2725082	T	C	100	PASS	AC=535;AF=0.106829;AN=5008;NS=2504;DP=19796;EAS_AF=0.002;AMR_AF=0.0562;AFR_AF=0.3177;EUR_AF=0.0457;SAS_AF=0.0286;AA=T|||;VT=SNP
8	4569873	rs17418550	C	G	100	PASS	AC=723;AF=0.144369;AN=5008;NS=2504;DP=18395;EAS_AF=0.2371;AMR_AF=0.1383;AFR_AF=0.0144;EUR_AF=0.2406;SAS_AF=0.1299;AA=C|||;VT=SNP
8	4569899	rs1564180	A	G	100	PASS	AC=2820;AF=0.563099;AN=5008;NS=2504;DP=18227;EAS_AF=0.5516;AMR_AF=0.6354;AFR_AF=0.5749;EUR_AF=0.4732;SAS_AF=0.6002;AA=A|||;VT=SNP
8	4570488	rs2617033	G	T	100	PASS	AC=206;AF=0.0411342;AN=5008;NS=2504;DP=17990;EAS_AF=0.002;AMR_AF=0.0303;AFR_AF=0.0832;EUR_AF=0.0457;SAS_AF=0.0276;AA=G|||;VT=SNP
8	4570547	rs2725084	G	C	100	PASS	AC=207;AF=0.0413339;AN=5008;NS=2504;DP=17267;EAS_AF=0.002;AMR_AF=0.0303;AFR_AF=0.0832;EUR_AF=0.0457;SAS_AF=0.0286;AA=G|||;VT=SNP
8	4570661	rs77936490	C	T	100	PASS	AC=1116;AF=0.222843;AN=5008;NS=2504;DP=17488;EAS_AF=0.2728;AMR_AF=0.232;AFR_AF=0.0295;EUR_AF=0.3648;SAS_AF=0.2802;AA=C|||;VT=SNP
8	4570867	rs56219712	C	T	100	PASS	AC=1335;AF=0.266573;AN=5008;NS=2504;DP=18283;EAS_AF=0.37;AMR_AF=0.2349;AFR_AF=0.0968;EUR_AF=0.3648;SAS_AF=0.3108;AA=C|||;VT=SNP
8	4571108	rs34982124	A	G	100	PASS	AC=26;AF=0.00519169;AN=5008;NS=2504;DP=15330;EAS_AF=0;AMR_AF=0.0086;AFR_AF=0.0015;EUR_AF=0.0179;SAS_AF=0;AA=A|||;VT=SNP
8	4571140	rs10093459	G	A	100	PASS	AC=4615;AF=0.921526;AN=5008;NS=2504;DP=725;EAS_AF=0.9841;AMR_AF=0.9366;AFR_AF=0.8903;EUR_AF=0.8837;SAS_AF=0.9274;AA=g|||;VT=SNP
8	4571209	rs10093574	G	A	100	PASS	AC=4757;AF=0.94988;AN=5008;NS=2504;DP=11831;EAS_AF=0.9831;AMR_AF=0.9409;AFR_AF=0.9962;EUR_AF=0.8837;SAS_AF=0.9274;AA=A|||;VT=SNP
8	4571273	rs10094500	C	A	100	PASS	AC=3266;AF=0.652157;AN=5008;NS=2504;DP=16433;EAS_AF=0.6111;AMR_AF=0.6974;AFR_AF=0.7927;EUR_AF=0.5179;SAS_AF=0.6104;AA=A|||;VT=SNP
8	4571430	rs7012567	G	A	100	PASS	AC=47;AF=0.00938498;AN=5008;NS=2504;DP=16477;EAS_AF=0;AMR_AF=0.0115;AFR_AF=0.0015;EUR_AF=0.0368;SAS_AF=0;AA=-|||;VT=SNP
8	4571547	rs149303470	A	G	100	PASS	AC=94;AF=0.01877;AN=5008;NS=2504;DP=15777;EAS_AF=0.002;AMR_AF=0.0259;AFR_AF=0.0023;EUR_AF=0.0447;SAS_AF=0.0266;AA=A|||;VT=SNP
8	4571679	rs6995549	A	G	100	PASS	AC=1369;AF=0.273363;AN=5008;NS=2504;DP=15702;EAS_AF=0.374;AMR_AF=0.2421;AFR_AF=0.0983;EUR_AF=0.3688;SAS_AF=0.3303;AA=A|||;VT=SNP
8	4571994	rs725825	A	G	100	PASS	AC=223;AF=0.0445288;AN=5008;NS=2504;DP=15888;EAS_AF=0.0843;AMR_AF=0.0476;AFR_AF=0.0174;EUR_AF=0.0477;SAS_AF=0.0348;AA=A|||;VT=SNP
8	4572113	rs2725036	A	G	100	PASS	AC=1968;AF=0.392971;AN=5008;NS=2504;DP=15204;EAS_AF=0.38;AMR_AF=0.3026;AFR_AF=0.4153;EUR_AF=0.4215;SAS_AF=0.411;AA=G|||;VT=SNP
8	4572621	rs1676964	C	A	100	PASS	AC=4622;AF=0.922923;AN=5008;NS=2504;DP=16426;EAS_AF=0.9812;AMR_AF=0.9308;AFR_AF=0.9153;EUR_AF=0.8757;SAS_AF=0.9162;AA=A|||;VT=SNP
8	4572842	rs1676965	C	T	100	PASS	AC=4511;AF=0.900759;AN=5008;NS=2504;DP=16691;EAS_AF=0.9812;AMR_AF=0.915;AFR_AF=0.8525;EUR_AF=0.8598;SAS_AF=0.9151;AA=c|||;VT=SNP
8	4573099	rs4875114	G	A	100	PASS	AC=2414;AF=0.482029;AN=5008;NS=2504;DP=17556;EAS_AF=0.5198;AMR_AF=0.5994;AFR_AF=0.4266;EUR_AF=0.4384;SAS_AF=0.4796;AA=G|||;VT=SNP
8	4573319	rs1676966	T	C	100	PASS	AC=1252;AF=0.25;AN=5008;NS=2504;DP=17538;EAS_AF=0.2728;AMR_AF=0.2478;AFR_AF=0.0991;EUR_AF=0.3738;SAS_AF=0.3047;AA=T|||;VT=SNP
8	4573470	rs74913187	T	A	100	PASS	AC=1181;AF=0.235823;AN=5008;NS=2504;DP=20111;EAS_AF=0.2788;AMR_AF=0.2522;AFR_AF=0.0303;EUR_AF=0.3877;SAS_AF=0.3016;AA=T|||;VT=SNP
8	4574339	rs10503271	C	T	100	PASS	AC=273;AF=0.0545128;AN=5008;NS=2504;DP=13936;EAS_AF=0.0843;AMR_AF=0.0519;AFR_AF=0.0537;EUR_AF=0.0477;SAS_AF=0.0337;AA=C|||;VT=SNP
8	4574428	rs13282018	C	G	100	PASS	AC=2156;AF=0.430511;AN=5008;NS=2504;DP=14051;EAS_AF=0.2887;AMR_AF=0.2637;AFR_AF=0.792;EUR_AF=0.2962;SAS_AF=0.3446;AA=G|||;VT=SNP
8	4574531	rs1673267	A	C	100	PASS	AC=4760;AF=0.950479;AN=5008;NS=2504;DP=14885;EAS_AF=0.9831;AMR_AF=0.938;AFR_AF=0.9955;EUR_AF=0.8827;SAS_AF=0.9346;AA=C|||;VT=SNP
8	4574635	rs34135903	C	G	100	PASS	AC=2444;AF=0.488019;AN=5008;NS=2504;DP=13447;EAS_AF=0.6944;AMR_AF=0.6614;AFR_AF=0.1036;EUR_AF=0.5706;SAS_AF=0.5869;AA=C|||;VT=SNP
8	4574873	rs145618855	A	T	100	PASS	AC=202;AF=0.0403355;AN=5008;NS=2504;DP=11364;EAS_AF=0.0704;AMR_AF=0.0447;AFR_AF=0.0174;EUR_AF=0.0467;SAS_AF=0.0307;AA=A|||;VT=SNP
8	4575035	rs117393245	T	C	100	PASS	AC=41;AF=0.0081869;AN=5008;NS=2504;DP=14009;EAS_AF=0;AMR_AF=0.0231;AFR_AF=0;EUR_AF=0.0179;SAS_AF=0.0072;AA=T|||;VT=SNP
8	4575186	rs17071107	G	C	100	PASS	AC=221;AF=0.0441294;AN=5008;NS=2504;DP=12463;EAS_AF=0.0843;AMR_AF=0.0461;AFR_AF=0.0174;EUR_AF=0.0477;SAS_AF=0.0337;AA=G|||;VT=SNP
8	4575207	rs17071110	C	T	100	PASS	AC=949;AF=0.189497;AN=5008;NS=2504;DP=12956;EAS_AF=0.1022;AMR_AF=0.0922;AFR_AF=0.4274;EUR_AF=0.0944;SAS_AF=0.1247;AA=c|||;VT=SNP
8	4575217	rs7822599	G	C	100	PASS	AC=2069;AF=0.413139;AN=5008;NS=2504;DP=13117;EAS_AF=0.2857;AMR_AF=0.2594;AFR_AF=0.7277;EUR_AF=0.2972;SAS_AF=0.3476;AA=G|||;VT=SNP
8	4575227	rs17071113	G	C	100	PASS	AC=222;AF=0.0443291;AN=5008;NS=2504;DP=13066;EAS_AF=0.0853;AMR_AF=0.0461;AFR_AF=0.0174;EUR_AF=0.0477;SAS_AF=0.0337;AA=G|||;VT=SNP
8	4575431	rs17418584	A	G	100	PASS	AC=154;AF=0.0307508;AN=5008;NS=2504;DP=16726;EAS_AF=0;AMR_AF=0.0346;AFR_AF=0.0053;EUR_AF=0.1153;SAS_AF=0.0072;AA=A|||;VT=SNP
8	4575617	rs78251651	C	G	100	PASS	AC=239;AF=0.0477236;AN=5008;NS=2504;DP=13398;EAS_AF=0.0853;AMR_AF=0.0476;AFR_AF=0.0227;EUR_AF=0.0477;SAS_AF=0.0429;AA=C|||;VT=SNP
8	4575736	rs115976474	T	G	100	PASS	AC=282;AF=0.0563099;AN=5008;NS=2504;DP=16230;EAS_AF=0.0853;AMR_AF=0.0533;AFR_AF=0.059;EUR_AF=0.0477;SAS_AF=0.0337;AA=T|||;VT=SNP
8	4575810	rs1457196	T	A	100	PASS	AC=1869;AF=0.373203;AN=5008;NS=2504;DP=15852;EAS_AF=0.1895;AMR_AF=0.2565;AFR_AF=0.7148;EUR_AF=0.2952;SAS_AF=0.2638;AA=T|||;VT=SNP
8	4576046	rs17071118	A	T	100	PASS	AC=274;AF=0.0547125;AN=5008;NS=2504;DP=12770;EAS_AF=0.0853;AMR_AF=0.0519;AFR_AF=0.0537;EUR_AF=0.0477;SAS_AF=0.0337;AA=A|||;VT=SNP
8	4576154	rs80185733	G	A	100	PASS	AC=274;AF=0.0547125;AN=5008;NS=2504;DP=12609;EAS_AF=0.0853;AMR_AF=0.0519;AFR_AF=0.0537;EUR_AF=0.0477;SAS_AF=0.0337;AA=G|||;VT=SNP
8	4576285	rs1382254	T	C	100	PASS	AC=4738;AF=0.946086;AN=5008;NS=2504;DP=12512;EAS_AF=0.9831;AMR_AF=0.9395;AFR_AF=0.9947;EUR_AF=0.8777;SAS_AF=0.9172;AA=t|||;VT=SNP
8	4576414	rs1623729	G	C	100	PASS	AC=2627;AF=0.524561;AN=5008;NS=2504;DP=14240;EAS_AF=0.7391;AMR_AF=0.6744;AFR_AF=0.2126;EUR_AF=0.5795;SAS_AF=0.5624;AA=G|||;VT=SNP
8	4576429	rs74556068	G	A	100	PASS	AC=644;AF=0.128594;AN=5008;NS=2504;DP=14518;EAS_AF=0.1131;AMR_AF=0.0706;AFR_AF=0.2784;EUR_AF=0.0527;SAS_AF=0.0613;AA=G|||;VT=SNP
8	4576547	rs7001671	G	C	100	PASS	AC=740;AF=0.147764;AN=5008;NS=2504;DP=14880;EAS_AF=0.1121;AMR_AF=0.072;AFR_AF=0.3026;EUR_AF=0.0547;SAS_AF=0.1247;AA=G|||;VT=SNP
8	4576667	rs12550834	T	C	100	PASS	AC=2556;AF=0.510383;AN=5008;NS=2504;DP=15556;EAS_AF=0.7688;AMR_AF=0.6744;AFR_AF=0.1293;EUR_AF=0.5805;SAS_AF=0.5706;AA=T|||;VT=SNP
8	4576673	rs7001852	G	A	100	PASS	AC=230;AF=0.0459265;AN=5008;NS=2504;DP=15724;EAS_AF=0.0883;AMR_AF=0.0461;AFR_AF=0.0204;EUR_AF=0.0477;SAS_AF=0.0348;AA=G|||;VT=SNP
8	4576692	rs1676968	A	T	100	PASS	AC=1369;AF=0.273363;AN=5008;NS=2504;DP=15920;EAS_AF=0.1032;AMR_AF=0.1931;AFR_AF=0.5038;EUR_AF=0.2425;SAS_AF=0.226;AA=A|||;VT=SNP
8	4576703	rs76044372	A	G	100	PASS	AC=26;AF=0.00519169;AN=5008;NS=2504;DP=16122;EAS_AF=0;AMR_AF=0.0086;AFR_AF=0.0008;EUR_AF=0.0169;SAS_AF=0.002;AA=A|||;VT=SNP
8	4576720	rs7002001	G	A	100	PASS	AC=640;AF=0.127796;AN=5008;NS=2504;DP=16494;EAS_AF=0.1091;AMR_AF=0.0706;AFR_AF=0.2791;EUR_AF=0.0527;SAS_AF=0.0603;AA=G|||;VT=SNP
8	4577012	rs7003441	C	T	100	PASS	AC=694;AF=0.138578;AN=5008;NS=2504;DP=15127;EAS_AF=0.1131;AMR_AF=0.0706;AFR_AF=0.2693;EUR_AF=0.0547;SAS_AF=0.1227;AA=T|||;VT=SNP
8	4577097	rs1676969	T	G	100	PASS	AC=1376;AF=0.27476;AN=5008;NS=2504;DP=15542;EAS_AF=0.1022;AMR_AF=0.196;AFR_AF=0.5076;EUR_AF=0.2435;SAS_AF=0.226;AA=T|||;VT=SNP
8	4577271	rs7002785	G	A	100	PASS	AC=438;AF=0.0874601;AN=5008;NS=2504;DP=15168;EAS_AF=0.0833;AMR_AF=0.0634;AFR_AF=0.1679;EUR_AF=0.0527;SAS_AF=0.0358;AA=G|||;VT=SNP
8	4577278	rs7003892	C	T	100	PASS	AC=690;AF=0.13778;AN=5008;NS=2504;DP=14998;EAS_AF=0.1111;AMR_AF=0.0706;AFR_AF=0.2678;EUR_AF=0.0547;SAS_AF=0.1227;AA=T|||;VT=SNP
8	4577362	rs1676970	A	G	100	PASS	AC=1352;AF=0.269968;AN=5008;NS=2504;DP=12260;EAS_AF=0.1032;AMR_AF=0.1945;AFR_AF=0.4932;EUR_AF=0.2386;SAS_AF=0.226;AA=A|||;VT=SNP
8	4577545	rs77939104	A	C	100	PASS	AC=442;AF=0.0882588;AN=5008;NS=2504;DP=11180;EAS_AF=0.0843;AMR_AF=0.0634;AFR_AF=0.1702;EUR_AF=0.0527;SAS_AF=0.0358;AA=A|||;VT=SNP
8	4577549	rs1673270	C	A	100	PASS	AC=1317;AF=0.262979;AN=5008;NS=2504;DP=10946;EAS_AF=0.1022;AMR_AF=0.1931;AFR_AF=0.4675;EUR_AF=0.2396;SAS_AF=0.226;AA=C|||;VT=SNP
8	4577565	rs1676971	G	A	100	PASS	AC=1307;AF=0.260982;AN=5008;NS=2504;DP=10423;EAS_AF=0.1022;AMR_AF=0.1931;AFR_AF=0.4667;EUR_AF=0.2396;SAS_AF=0.2168;AA=G|||;VT=SNP
8	4577681	rs1676972	A	G	100	PASS	AC=2214;AF=0.442093;AN=5008;NS=2504;DP=9468;EAS_AF=0.2748;AMR_AF=0.268;AFR_AF=0.8396;EUR_AF=0.2952;SAS_AF=0.3517;AA=A|||;VT=SNP
8	4577732	rs1676973	T	C	100	PASS	AC=2779;AF=0.554912;AN=5008;NS=2504;DP=9610;EAS_AF=0.7688;AMR_AF=0.7133;AFR_AF=0.2118;EUR_AF=0.6402;SAS_AF=0.5982;AA=T|||;VT=SNP
8	4577746	rs17071123	T	G	100	PASS	AC=459;AF=0.0916534;AN=5008;NS=2504;DP=10008;EAS_AF=0.0843;AMR_AF=0.0648;AFR_AF=0.1831;EUR_AF=0.0527;SAS_AF=0.0348;AA=T|||;VT=SNP
8	4577899	rs1676974	A	G	100	PASS	AC=4905;AF=0.979433;AN=5008;NS=2504;DP=14012;EAS_AF=1;AMR_AF=0.9654;AFR_AF=0.9985;EUR_AF=0.9344;SAS_AF=0.9888;AA=G|||;VT=SNP
8	4577943	rs1673271	T	A	100	PASS	AC=4499;AF=0.898363;AN=5008;NS=2504;DP=13895;EAS_AF=0.9375;AMR_AF=0.9193;AFR_AF=0.9365;EUR_AF=0.8678;SAS_AF=0.8231;AA=A|||;VT=SNP
8	4578125	rs1676975	G	A	100	PASS	AC=776;AF=0.154952;AN=5008;NS=2504;DP=15087;EAS_AF=0.1032;AMR_AF=0.1556;AFR_AF=0.1172;EUR_AF=0.2376;SAS_AF=0.1738;AA=G|||;VT=SNP
8	4578278	rs117219829	T	C	100	PASS	AC=80;AF=0.0159744;AN=5008;NS=2504;DP=17133;EAS_AF=0.001;AMR_AF=0.0173;AFR_AF=0.0023;EUR_AF=0.0368;SAS_AF=0.0276;AA=T|||;VT=SNP
8	4578338	rs149840338	G	C	100	PASS	AC=37;AF=0.00738818;AN=5008;NS=2504;DP=17395;EAS_AF=0;AMR_AF=0.013;AFR_AF=0.0015;EUR_AF=0.0179;SAS_AF=0.0082;AA=G|||;VT=SNP
8	4578479	rs1676976	G	C	100	PASS	AC=589;AF=0.117612;AN=5008;NS=2504;DP=16817;EAS_AF=0.1032;AMR_AF=0.1095;AFR_AF=0.115;EUR_AF=0.1531;SAS_AF=0.1053;AA=G|||;VT=SNP
8	4578618	rs1630240	T	C	100	PASS	AC=1479;AF=0.295327;AN=5008;NS=2504;DP=18455;EAS_AF=0.1042;AMR_AF=0.2003;AFR_AF=0.5825;EUR_AF=0.2406;SAS_AF=0.228;AA=T|||;VT=SNP
8	4578678	rs146573425	G	C	100	PASS	AC=57;AF=0.0113818;AN=5008;NS=2504;DP=17693;EAS_AF=0;AMR_AF=0.0159;AFR_AF=0.0008;EUR_AF=0.0338;SAS_AF=0.0112;AA=G|||;VT=SNP
8	4578700	rs118001605	C	A	100	PASS	AC=48;AF=0.00958466;AN=5008;NS=2504;DP=18054;EAS_AF=0;AMR_AF=0.0231;AFR_AF=0.0008;EUR_AF=0.0298;SAS_AF=0.001;AA=C|||;VT=SNP
8	4578845	rs78466733	G	A	100	PASS	AC=12;AF=0.00239617;AN=5008;NS=2504;DP=17241;EAS_AF=0;AMR_AF=0.0043;AFR_AF=0;EUR_AF=0.0089;SAS_AF=0;AA=G|||;VT=SNP
8	4578933	rs151183929	G	C	100	PASS	AC=16;AF=0.00319489;AN=5008;NS=2504;DP=17667;EAS_AF=0;AMR_AF=0.0058;AFR_AF=0.0015;EUR_AF=0.0089;SAS_AF=0.001;AA=G|||;VT=SNP
8	4579010	rs118121567	G	T	100	PASS	AC=27;AF=0.00539137;AN=5008;NS=2504;DP=19625;EAS_AF=0;AMR_AF=0.0086;AFR_AF=0.0015;EUR_AF=0.0169;SAS_AF=0.002;AA=G|||;VT=SNP
8	4579671	rs75519773	A	G	100	PASS	AC=237;AF=0.0473243;AN=5008;NS=2504;DP=16748;EAS_AF=0.0863;AMR_AF=0.0476;AFR_AF=0.028;EUR_AF=0.0487;SAS_AF=0.0317;AA=A|||;VT=SNP
8	4579906	rs1351107	A	G	100	PASS	AC=1506;AF=0.300719;AN=5008;NS=2504;DP=18199;EAS_AF=0.1091;AMR_AF=0.1945;AFR_AF=0.5628;EUR_AF=0.2376;SAS_AF=0.2843;AA=A|||;VT=SNP
8	4579923	rs17346747	G	A	100	PASS	AC=141;AF=0.028155;AN=5008;NS=2504;DP=17194;EAS_AF=0;AMR_AF=0.0317;AFR_AF=0.0038;EUR_AF=0.1064;SAS_AF=0.0072;AA=G|||;VT=SNP
8	4579934	rs1351108	C	G	100	PASS	AC=1337;AF=0.266973;AN=5008;NS=2504;DP=17081;EAS_AF=0.1081;AMR_AF=0.1916;AFR_AF=0.4788;EUR_AF=0.2376;SAS_AF=0.228;AA=C|||;VT=SNP
8	4580061	rs10108060	G	C	100	PASS	AC=2473;AF=0.49381;AN=5008;NS=2504;DP=16948;EAS_AF=0.6825;AMR_AF=0.6628;AFR_AF=0.1551;EUR_AF=0.5746;SAS_AF=0.5542;AA=G|||;VT=SNP
8	4580063	rs10108064	G	T	100	PASS	AC=1754;AF=0.35024;AN=5008;NS=2504;DP=16866;EAS_AF=0.4385;AMR_AF=0.5317;AFR_AF=0.1104;EUR_AF=0.3668;SAS_AF=0.4376;AA=G|||;VT=SNP
8	4580198	rs79864733	A	T	100	PASS	AC=19;AF=0.00379393;AN=5008;NS=2504;DP=17962;EAS_AF=0;AMR_AF=0.0029;AFR_AF=0.0008;EUR_AF=0.0159;SAS_AF=0;AA=A|||;VT=SNP
8	4580405	rs1676979	C	T	100	PASS	AC=4729;AF=0.944289;AN=5008;NS=2504;DP=17776;EAS_AF=0.9841;AMR_AF=0.9366;AFR_AF=0.9932;EUR_AF=0.8728;SAS_AF=0.9162;AA=T|||;VT=SNP
8	4580468	rs77001048	C	T	100	PASS	AC=13;AF=0.00259585;AN=5008;NS=2504;DP=18402;EAS_AF=0;AMR_AF=0.0029;AFR_AF=0.0015;EUR_AF=0.007;SAS_AF=0.002;AA=C|||;VT=SNP
8	4580563	rs1676980	A	G	100	PASS	AC=4730;AF=0.944489;AN=5008;NS=2504;DP=18033;EAS_AF=0.9841;AMR_AF=0.9366;AFR_AF=0.9932;EUR_AF=0.8728;SAS_AF=0.9172;AA=G|||;VT=SNP
8	4580753	rs111887980	A	C	100	PASS	AC=60;AF=0.0119808;AN=5008;NS=2504;DP=17221;EAS_AF=0;AMR_AF=0.0231;AFR_AF=0.003;EUR_AF=0.0378;SAS_AF=0.002;AA=A|||;VT=SNP
8	4580765	rs4875374	C	G	100	PASS	AC=2142;AF=0.427716;AN=5008;NS=2504;DP=17038;EAS_AF=0.622;AMR_AF=0.5793;AFR_AF=0.1475;EUR_AF=0.4722;SAS_AF=0.453;AA=C|||;VT=SNP
8	4580814	rs1673272	C	A	100	PASS	AC=4396;AF=0.877796;AN=5008;NS=2504;DP=17142;EAS_AF=0.8373;AMR_AF=0.9294;AFR_AF=0.9365;EUR_AF=0.8718;SAS_AF=0.8098;AA=A|||;VT=SNP
8	4581048	rs17071127	C	T	100	PASS	AC=15;AF=0.00299521;AN=5008;NS=2504;DP=18068;EAS_AF=0;AMR_AF=0.0058;AFR_AF=0.0015;EUR_AF=0.0089;SAS_AF=0;AA=C|||;VT=SNP
8	4581260	rs963832	C	G	100	PASS	AC=4503;AF=0.899161;AN=5008;NS=2504;DP=15658;EAS_AF=0.874;AMR_AF=0.9294;AFR_AF=0.938;EUR_AF=0.8738;SAS_AF=0.8773;AA=G|||;VT=SNP
8	4581429	rs1673274	A	G	100	PASS	AC=1341;AF=0.267772;AN=5008;NS=2504;DP=18379;EAS_AF=0.1062;AMR_AF=0.1916;AFR_AF=0.4849;EUR_AF=0.2396;SAS_AF=0.2239;AA=A|||;VT=SNP
8	4581558	rs2607554	C	G	100	PASS	AC=4608;AF=0.920128;AN=5008;NS=2504;DP=17627;EAS_AF=0.9524;AMR_AF=0.938;AFR_AF=0.9395;EUR_AF=0.8897;SAS_AF=0.8793;AA=G|||;VT=SNP
8	4581722	rs2607555	A	G	100	PASS	AC=1323;AF=0.264177;AN=5008;NS=2504;DP=16337;EAS_AF=0.1052;AMR_AF=0.1916;AFR_AF=0.4735;EUR_AF=0.2386;SAS_AF=0.2229;AA=A|||;VT=SNP
8	4581793	rs17071131	T	C	100	PASS	AC=268;AF=0.0535144;AN=5008;NS=2504;DP=15647;EAS_AF=0.0774;AMR_AF=0.0533;AFR_AF=0.0552;EUR_AF=0.0487;SAS_AF=0.0317;AA=T|||;VT=SNP
8	4581993	rs1457197	C	T	100	PASS	AC=534;AF=0.106629;AN=5008;NS=2504;DP=12061;EAS_AF=0.0784;AMR_AF=0.0692;AFR_AF=0.2421;EUR_AF=0.0537;SAS_AF=0.0337;AA=C|||;VT=SNP
8	4582242	rs293872	G	A	100	PASS	AC=1769;AF=0.353235;AN=5008;NS=2504;DP=14472;EAS_AF=0.1835;AMR_AF=0.2161;AFR_AF=0.7428;EUR_AF=0.2068;SAS_AF=0.2495;AA=A|||;VT=SNP
8	4582479	rs139325152	C	T	100	PASS	AC=37;AF=0.00738818;AN=5008;NS=2504;DP=14748;EAS_AF=0;AMR_AF=0.0173;AFR_AF=0;EUR_AF=0.0179;SAS_AF=0.0072;AA=T|||;VT=SNP
8	4582522	rs77270329	G	C	100	PASS	AC=16;AF=0.00319489;AN=5008;NS=2504;DP=15328;EAS_AF=0;AMR_AF=0.0086;AFR_AF=0.0008;EUR_AF=0.006;SAS_AF=0.0031;AA=G|||;VT=SNP
8	4582718	rs74997272	T	C	100	PASS	AC=413;AF=0.0824681;AN=5008;NS=2504;DP=15852;EAS_AF=0.001;AMR_AF=0.0764;AFR_AF=0.1399;EUR_AF=0.1014;SAS_AF=0.0736;AA=T|||;VT=SNP
8	4582949	rs12676322	G	T	100	PASS	AC=2528;AF=0.504792;AN=5008;NS=2504;DP=17448;EAS_AF=0.7113;AMR_AF=0.6686;AFR_AF=0.171;EUR_AF=0.5726;SAS_AF=0.5573;AA=G|||;VT=SNP
8	4583040	rs34745545	T	C	100	PASS	AC=164;AF=0.0327476;AN=5008;NS=2504;DP=18477;EAS_AF=0;AMR_AF=0.0331;AFR_AF=0.0008;EUR_AF=0.0785;SAS_AF=0.0624;AA=T|||;VT=SNP
8	4583230	rs11136763	A	C	100	PASS	AC=2730;AF=0.545128;AN=5008;NS=2504;DP=18803;EAS_AF=0.7917;AMR_AF=0.6931;AFR_AF=0.1831;EUR_AF=0.6282;SAS_AF=0.59;AA=A|||;VT=SNP
8	4583406	rs293873	T	C	100	PASS	AC=1920;AF=0.383387;AN=5008;NS=2504;DP=18194;EAS_AF=0.1687;AMR_AF=0.2565;AFR_AF=0.7761;EUR_AF=0.2942;SAS_AF=0.2556;AA=T|||;VT=SNP
8	4583435	rs79103394	G	A	100	PASS	AC=59;AF=0.0117812;AN=5008;NS=2504;DP=18754;EAS_AF=0;AMR_AF=0.0231;AFR_AF=0.003;EUR_AF=0.0368;SAS_AF=0.002;AA=G|||;VT=SNP
8	4583927	rs899145	C	A	100	PASS	AC=2683;AF=0.535743;AN=5008;NS=2504;DP=19314;EAS_AF=0.7956;AMR_AF=0.6931;AFR_AF=0.1573;EUR_AF=0.6302;SAS_AF=0.5706;AA=C|||;VT=SNP
8	4584051	rs293874	A	C	100	PASS	AC=4799;AF=0.958267;AN=5008;NS=2504;DP=16991;EAS_AF=0.9851;AMR_AF=0.9524;AFR_AF=0.9955;EUR_AF=0.9205;SAS_AF=0.9233;AA=C|||;VT=SNP
8	4584447	rs62484590	T	A	100	PASS	AC=59;AF=0.0117812;AN=5008;NS=2504;DP=18135;EAS_AF=0;AMR_AF=0.0159;AFR_AF=0.0008;EUR_AF=0.0378;SAS_AF=0.0092;AA=T|||;VT=SNP
8	4584458	rs293875	T	C	100	PASS	AC=4794;AF=0.957268;AN=5008;NS=2504;DP=18081;EAS_AF=0.9821;AMR_AF=0.9496;AFR_AF=0.9955;EUR_AF=0.9205;SAS_AF=0.9233;AA=C|||;VT=SNP
8	4584685	rs293876	G	C	100	PASS	AC=2098;AF=0.41893;AN=5008;NS=2504;DP=15722;EAS_AF=0.1776;AMR_AF=0.2767;AFR_AF=0.8064;EUR_AF=0.3111;SAS_AF=0.3558;AA=C|||;VT=SNP
8	4585334	rs12543048	T	C	100	PASS	AC=2718;AF=0.542732;AN=5008;NS=2504;DP=10085;EAS_AF=0.8145;AMR_AF=0.6758;AFR_AF=0.1997;EUR_AF=0.6064;SAS_AF=0.5665;AA=T|||;VT=SNP
8	4585657	rs7008439	T	C	100	PASS	AC=2684;AF=0.535942;AN=5008;NS=2504;DP=4895;EAS_AF=0.8194;AMR_AF=0.6859;AFR_AF=0.1657;EUR_AF=0.6044;SAS_AF=0.5675;AA=C|||;VT=SNP
8	4585695	rs62484591	T	A	100	PASS	AC=57;AF=0.0113818;AN=5008;NS=2504;DP=5322;EAS_AF=0;AMR_AF=0.0159;AFR_AF=0.0008;EUR_AF=0.0358;SAS_AF=0.0092;AA=T|||;VT=SNP
8	4585715	rs293878	G	A	100	PASS	AC=4805;AF=0.959465;AN=5008;NS=2504;DP=6080;EAS_AF=0.9802;AMR_AF=0.9582;AFR_AF=0.9955;EUR_AF=0.9264;SAS_AF=0.9243;AA=A|||;VT=SNP
8	4585866	rs1031610	C	T	100	PASS	AC=2677;AF=0.534545;AN=5008;NS=2504;DP=12017;EAS_AF=0.8046;AMR_AF=0.6744;AFR_AF=0.1891;EUR_AF=0.5924;SAS_AF=0.5644;AA=C|||;VT=SNP
8	4585973	rs17071137	A	T	100	PASS	AC=24;AF=0.00479233;AN=5008;NS=2504;DP=13084;EAS_AF=0;AMR_AF=0.0043;AFR_AF=0;EUR_AF=0.0099;SAS_AF=0.0112;AA=A|||;VT=SNP
8	4586377	rs293879	T	G	100	PASS	AC=3231;AF=0.645168;AN=5008;NS=2504;DP=18404;EAS_AF=0.8591;AMR_AF=0.7478;AFR_AF=0.354;EUR_AF=0.7048;SAS_AF=0.684;AA=T|||;VT=SNP
8	4586603	rs293880	G	A	100	PASS	AC=4774;AF=0.953275;AN=5008;NS=2504;DP=18723;EAS_AF=0.9831;AMR_AF=0.951;AFR_AF=0.9894;EUR_AF=0.9105;SAS_AF=0.9192;AA=A|||;VT=SNP
8	4587282	rs145348692	A	T	100	PASS	AC=33;AF=0.00658946;AN=5008;NS=2504;DP=18736;EAS_AF=0;AMR_AF=0.0115;AFR_AF=0.0015;EUR_AF=0.0169;SAS_AF=0.0061;AA=A|||;VT=SNP
8	4587592	rs293881	A	G	100	PASS	AC=1559;AF=0.311302;AN=5008;NS=2504;DP=11437;EAS_AF=0.5506;AMR_AF=0.3357;AFR_AF=0.1316;EUR_AF=0.3688;SAS_AF=0.2311;AA=A|||;VT=SNP
8	4587645	rs79828069	T	C	100	PASS	AC=385;AF=0.076877;AN=5008;NS=2504;DP=16326;EAS_AF=0.001;AMR_AF=0.0778;AFR_AF=0.1188;EUR_AF=0.1004;SAS_AF=0.0736;AA=T|||;VT=SNP
8	4587669	rs73175309	C	T	100	PASS	AC=81;AF=0.0161741;AN=5008;NS=2504;DP=17186;EAS_AF=0;AMR_AF=0.0274;AFR_AF=0.0008;EUR_AF=0.0467;SAS_AF=0.0143;AA=C|||;VT=SNP
8	4587730	rs76468025	G	A	100	PASS	AC=74;AF=0.0147764;AN=5008;NS=2504;DP=15653;EAS_AF=0.001;AMR_AF=0.0058;AFR_AF=0.0325;EUR_AF=0.0129;SAS_AF=0.0133;AA=G|||;VT=SNP
8	4587801	rs35433274	A	G	100	PASS	AC=1828;AF=0.365016;AN=5008;NS=2504;DP=15663;EAS_AF=0.375;AMR_AF=0.4827;AFR_AF=0.1505;EUR_AF=0.4632;SAS_AF=0.4601;AA=A|||;VT=SNP
8	4587939	rs116136520	G	A	100	PASS	AC=72;AF=0.014377;AN=5008;NS=2504;DP=15218;EAS_AF=0;AMR_AF=0.0058;AFR_AF=0.0318;EUR_AF=0.0129;SAS_AF=0.0133;AA=G|||;VT=SNP
8	4588021	rs12679229	G	C	100	PASS	AC=1672;AF=0.333866;AN=5008;NS=2504;DP=14102;EAS_AF=0.3512;AMR_AF=0.4553;AFR_AF=0.1399;EUR_AF=0.4046;SAS_AF=0.4192;AA=G|||;VT=SNP
8	4588334	rs62484592	T	C	100	PASS	AC=59;AF=0.0117812;AN=5008;NS=2504;DP=18834;EAS_AF=0.001;AMR_AF=0.0159;AFR_AF=0.0008;EUR_AF=0.0368;SAS_AF=0.0092;AA=T|||;VT=SNP
8	4588490	rs17071139	A	C	100	PASS	AC=72;AF=0.014377;AN=5008;NS=2504;DP=15923;EAS_AF=0;AMR_AF=0.0058;AFR_AF=0.0318;EUR_AF=0.0129;SAS_AF=0.0133;AA=A|||;VT=SNP
8	4588519	rs2061283	G	C	100	PASS	AC=1722;AF=0.34385;AN=5008;NS=2504;DP=15915;EAS_AF=0.3264;AMR_AF=0.4683;AFR_AF=0.1362;EUR_AF=0.4364;SAS_AF=0.4591;AA=G|||;VT=SNP
8	4588681	rs76054870	C	T	100	PASS	AC=31;AF=0.0061901;AN=5008;NS=2504;DP=21150;EAS_AF=0;AMR_AF=0.013;AFR_AF=0;EUR_AF=0.0169;SAS_AF=0.0051;AA=C|||;VT=SNP
8	4588814	rs143156783	G	A	100	PASS	AC=20;AF=0.00399361;AN=5008;NS=2504;DP=16679;EAS_AF=0;AMR_AF=0.0101;AFR_AF=0.0008;EUR_AF=0.0099;SAS_AF=0.002;AA=G|||;VT=SNP
8	4588937	rs2124957	C	T	100	PASS	AC=1915;AF=0.382388;AN=5008;NS=2504;DP=18638;EAS_AF=0.4435;AMR_AF=0.4611;AFR_AF=0.1747;EUR_AF=0.4235;SAS_AF=0.502;AA=C|||;VT=SNP
8	4589028	rs293882	T	C	100	PASS	AC=2840;AF=0.567093;AN=5008;NS=2504;DP=20267;EAS_AF=0.5367;AMR_AF=0.4827;AFR_AF=0.8169;EUR_AF=0.4761;SAS_AF=0.4141;AA=T|||;VT=SNP
8	4589047	rs293883	T	A	100	PASS	AC=2340;AF=0.467252;AN=5008;NS=2504;DP=19886;EAS_AF=0.5347;AMR_AF=0.4366;AFR_AF=0.5537;EUR_AF=0.4364;SAS_AF=0.3344;AA=T|||;VT=SNP
8	4589136	rs75753118	C	T	100	PASS	AC=405;AF=0.0808706;AN=5008;NS=2504;DP=17855;EAS_AF=0.253;AMR_AF=0.1023;AFR_AF=0.003;EUR_AF=0.0447;SAS_AF=0.0307;AA=C|||;VT=SNP
8	4589168	rs293884	G	A	100	PASS	AC=2344;AF=0.468051;AN=5008;NS=2504;DP=16821;EAS_AF=0.5317;AMR_AF=0.4352;AFR_AF=0.5575;EUR_AF=0.4364;SAS_AF=0.3374;AA=G|||;VT=SNP
8	4589226	rs73175315	A	G	100	PASS	AC=70;AF=0.0139776;AN=5008;NS=2504;DP=15018;EAS_AF=0;AMR_AF=0.0043;AFR_AF=0.0038;EUR_AF=0.0308;SAS_AF=0.0317;AA=A|||;VT=SNP
8	4589326	rs117861798	G	A	100	PASS	AC=108;AF=0.0215655;AN=5008;NS=2504;DP=16523;EAS_AF=0.0347;AMR_AF=0.0115;AFR_AF=0.0038;EUR_AF=0.0288;SAS_AF=0.0317;AA=G|||;VT=SNP
8	4589328	rs293885	C	G	100	PASS	AC=2840;AF=0.567093;AN=5008;NS=2504;DP=16611;EAS_AF=0.5357;AMR_AF=0.4856;AFR_AF=0.8147;EUR_AF=0.4781;SAS_AF=0.4141;AA=G|||;VT=SNP
8	4589389	rs150963285	G	A	100	PASS	AC=20;AF=0.00399361;AN=5008;NS=2504;DP=18904;EAS_AF=0;AMR_AF=0.0043;AFR_AF=0;EUR_AF=0.0139;SAS_AF=0.0031;AA=g|||;VT=SNP
8	4589391	rs140539272	A	G	100	PASS	AC=32;AF=0.00638978;AN=5008;NS=2504;DP=18891;EAS_AF=0.001;AMR_AF=0.0115;AFR_AF=0.0008;EUR_AF=0.0159;SAS_AF=0.0061;AA=A|||;VT=SNP
8	4589564	rs293886	C	G	100	PASS	AC=1794;AF=0.358227;AN=5008;NS=2504;DP=16115;EAS_AF=0.5327;AMR_AF=0.3934;AFR_AF=0.1551;EUR_AF=0.4473;SAS_AF=0.3364;AA=C|||;VT=SNP
8	4589638	rs293887	G	A	100	PASS	AC=4774;AF=0.953275;AN=5008;NS=2504;DP=15499;EAS_AF=0.9851;AMR_AF=0.9481;AFR_AF=0.9902;EUR_AF=0.9076;SAS_AF=0.9213;AA=A|||;VT=SNP
8	4589698	rs293888	C	T	100	PASS	AC=1732;AF=0.345847;AN=5008;NS=2504;DP=15335;EAS_AF=0.5278;AMR_AF=0.3847;AFR_AF=0.1581;EUR_AF=0.4443;SAS_AF=0.2832;AA=C|||;VT=SNP
8	4589739	rs12543345	C	T	100	PASS	AC=8;AF=0.00159744;AN=5008;NS=2504;DP=15923;EAS_AF=0;AMR_AF=0.0014;AFR_AF=0;EUR_AF=0.006;SAS_AF=0.001;AA=C|||;VT=SNP
8	4589905	rs293889	A	G	100	PASS	AC=4780;AF=0.954473;AN=5008;NS=2504;DP=13814;EAS_AF=0.9851;AMR_AF=0.9481;AFR_AF=0.9932;EUR_AF=0.9076;SAS_AF=0.9233;AA=G|||;VT=SNP
8	4589921	rs143696711	G	T	100	PASS	AC=87;AF=0.0173722;AN=5008;NS=2504;DP=13586;EAS_AF=0.0179;AMR_AF=0.0086;AFR_AF=0.0038;EUR_AF=0.0288;SAS_AF=0.0297;AA=A|||;VT=SNP
8	4590057	rs13255293	T	C	100	PASS	AC=1766;AF=0.352636;AN=5008;NS=2504;DP=17494;EAS_AF=0.3651;AMR_AF=0.4669;AFR_AF=0.1513;EUR_AF=0.4205;SAS_AF=0.4611;AA=T|||;VT=SNP
8	4590131	rs73175322	G	A	100	PASS	AC=319;AF=0.0636981;AN=5008;NS=2504;DP=15937;EAS_AF=0.0367;AMR_AF=0.1138;AFR_AF=0.0144;EUR_AF=0.1163;SAS_AF=0.0685;AA=G|||;VT=SNP
8	4590253	rs115105774	C	A	100	PASS	AC=60;AF=0.0119808;AN=5008;NS=2504;DP=17968;EAS_AF=0;AMR_AF=0.0058;AFR_AF=0.0227;EUR_AF=0.0129;SAS_AF=0.0133;AA=c|||;VT=SNP
8	4590347	rs141727260	G	C	100	PASS	AC=26;AF=0.00519169;AN=5008;NS=2504;DP=19541;EAS_AF=0.001;AMR_AF=0.0029;AFR_AF=0.0008;EUR_AF=0.0129;SAS_AF=0.0092;AA=G|||;VT=SNP
8	4590695	rs79172282	C	A	100	PASS	AC=62;AF=0.0123802;AN=5008;NS=2504;DP=19353;EAS_AF=0;AMR_AF=0.0058;AFR_AF=0.0242;EUR_AF=0.0129;SAS_AF=0.0133;AA=C|||;VT=SNP
8	4590910	rs13254205	G	A	100	PASS	AC=1652;AF=0.329872;AN=5008;NS=2504;DP=18577;EAS_AF=0.3085;AMR_AF=0.4496;AFR_AF=0.1331;EUR_AF=0.4066;SAS_AF=0.454;AA=G|||;VT=SNP
8	4590982	rs79122655	T	G	100	PASS	AC=117;AF=0.0233626;AN=5008;NS=2504;DP=18885;EAS_AF=0.0139;AMR_AF=0.0173;AFR_AF=0.0045;EUR_AF=0.0278;SAS_AF=0.0583;AA=T|||;VT=SNP
8	4591033	rs139064669	A	G	100	PASS	AC=42;AF=0.00838658;AN=5008;NS=2504;DP=19925;EAS_AF=0.001;AMR_AF=0.0029;AFR_AF=0.0023;EUR_AF=0.0199;SAS_AF=0.0164;AA=A|||;VT=SNP
8	4591064	rs293890	G	C	100	PASS	AC=4989;AF=0.996206;AN=5008;NS=2504;DP=20140;EAS_AF=1;AMR_AF=1;AFR_AF=1;EUR_AF=0.9851;SAS_AF=0.9959;AA=C|||;VT=SNP
8	4591177	rs13257013	C	T	100	PASS	AC=2534;AF=0.50599;AN=5008;NS=2504;DP=20008;EAS_AF=0.4385;AMR_AF=0.5;AFR_AF=0.5991;EUR_AF=0.4066;SAS_AF=0.5562;AA=T|||;VT=SNP
8	4591833	rs293891	G	A	100	PASS	AC=4778;AF=0.954073;AN=5008;NS=2504;DP=14807;EAS_AF=0.9841;AMR_AF=0.9481;AFR_AF=0.9932;EUR_AF=0.9056;SAS_AF=0.9243;AA=A|||;VT=SNP
8	4592106	rs293892	C	T	100	PASS	AC=4779;AF=0.954273;AN=5008;NS=2504;DP=16535;EAS_AF=0.9851;AMR_AF=0.9481;AFR_AF=0.9932;EUR_AF=0.9056;SAS_AF=0.9243;AA=T|||;VT=SNP
8	4592274	rs293893	C	G	100	PASS	AC=4778;AF=0.954073;AN=5008;NS=2504;DP=17709;EAS_AF=0.9851;AMR_AF=0.9568;AFR_AF=0.9743;EUR_AF=0.9215;SAS_AF=0.9264;AA=G|||;VT=SNP
8	4593089	rs10481373	A	G	100	PASS	AC=1758;AF=0.351038;AN=5008;NS=2504;DP=20424;EAS_AF=0.38;AMR_AF=0.4841;AFR_AF=0.1142;EUR_AF=0.4245;SAS_AF=0.4714;AA=A|||;VT=SNP
8	4593211	rs117661997	C	T	100	PASS	AC=86;AF=0.0171725;AN=5008;NS=2504;DP=19452;EAS_AF=0.0317;AMR_AF=0.0029;AFR_AF=0.0015;EUR_AF=0.0199;SAS_AF=0.0307;AA=C|||;VT=SNP
8	4593469	rs151024481	A	G	100	PASS	AC=20;AF=0.00399361;AN=5008;NS=2504;DP=19155;EAS_AF=0;AMR_AF=0.0058;AFR_AF=0.0008;EUR_AF=0.0149;SAS_AF=0;AA=A|||;VT=SNP
8	4593530	rs77343108	A	G	100	PASS	AC=462;AF=0.0922524;AN=5008;NS=2504;DP=18663;EAS_AF=0.2599;AMR_AF=0.1066;AFR_AF=0.0363;EUR_AF=0.0477;SAS_AF=0.0307;AA=A|||;VT=SNP
8	4594994	rs2607549	C	T	100	PASS	AC=4764;AF=0.951278;AN=5008;NS=2504;DP=19733;EAS_AF=0.9573;AMR_AF=0.9452;AFR_AF=0.9932;EUR_AF=0.9225;SAS_AF=0.9223;AA=T|||;VT=SNP
8	4595103	rs2607550	T	C	100	PASS	AC=4769;AF=0.952276;AN=5008;NS=2504;DP=19773;EAS_AF=0.9593;AMR_AF=0.9467;AFR_AF=0.9939;EUR_AF=0.9225;SAS_AF=0.9233;AA=C|||;VT=SNP
8	4595140	rs11781201	T	A	100	PASS	AC=240;AF=0.0479233;AN=5008;NS=2504;DP=18503;EAS_AF=0.0427;AMR_AF=0.0533;AFR_AF=0.0174;EUR_AF=0.0626;SAS_AF=0.0757;AA=C|||;VT=SNP
8	4595256	rs6991226	T	G	100	PASS	AC=817;AF=0.163139;AN=5008;NS=2504;DP=18939;EAS_AF=0.001;AMR_AF=0.1081;AFR_AF=0.4062;EUR_AF=0.1342;SAS_AF=0.0706;AA=T|||;VT=SNP
8	4595668	rs1478263	A	C	100	PASS	AC=1878;AF=0.375;AN=5008;NS=2504;DP=18696;EAS_AF=0.3958;AMR_AF=0.4971;AFR_AF=0.2126;EUR_AF=0.4304;SAS_AF=0.4294;AA=A|||;VT=SNP
8	4595783	rs7464384	C	T	100	PASS	AC=164;AF=0.0327476;AN=5008;NS=2504;DP=19169;EAS_AF=0.0248;AMR_AF=0.0144;AFR_AF=0.0272;EUR_AF=0.0398;SAS_AF=0.0542;AA=C|||;VT=SNP
8	4595814	rs7826378	T	G	100	PASS	AC=2011;AF=0.401558;AN=5008;NS=2504;DP=19242;EAS_AF=0.5466;AMR_AF=0.4121;AFR_AF=0.1566;EUR_AF=0.5368;SAS_AF=0.4366;AA=T|||;VT=SNP
8	4595982	rs143475001	T	G	100	PASS	AC=136;AF=0.0271565;AN=5008;NS=2504;DP=15161;EAS_AF=0.0347;AMR_AF=0.0187;AFR_AF=0.0083;EUR_AF=0.0328;SAS_AF=0.045;AA=T|||;VT=SNP
8	4596208	rs73175332	A	G	100	PASS	AC=39;AF=0.00778754;AN=5008;NS=2504;DP=14467;EAS_AF=0;AMR_AF=0.0029;AFR_AF=0.003;EUR_AF=0.0288;SAS_AF=0.0041;AA=A|||;VT=SNP
8	4596388	rs117811623	A	G	100	PASS	AC=51;AF=0.0101837;AN=5008;NS=2504;DP=12839;EAS_AF=0;AMR_AF=0.0245;AFR_AF=0.0008;EUR_AF=0.0278;SAS_AF=0.0051;AA=A|||;VT=SNP
8	4596574	rs1457187	T	C	100	PASS	AC=428;AF=0.0854633;AN=5008;NS=2504;DP=18923;EAS_AF=0.2232;AMR_AF=0.1052;AFR_AF=0.0295;EUR_AF=0.0517;SAS_AF=0.0399;AA=T|||;VT=SNP
8	4596784	rs62484601	A	G	100	PASS	AC=24;AF=0.00479233;AN=5008;NS=2504;DP=18468;EAS_AF=0;AMR_AF=0.0159;AFR_AF=0;EUR_AF=0.0099;SAS_AF=0.0031;AA=A|||;VT=SNP
8	4596801	rs1457186	G	A	100	PASS	AC=3652;AF=0.729233;AN=5008;NS=2504;DP=18427;EAS_AF=0.9544;AMR_AF=0.8184;AFR_AF=0.4622;EUR_AF=0.7634;SAS_AF=0.7597;AA=G|||;VT=SNP
8	4596929	rs141977793	T	C	100	PASS	AC=14;AF=0.00279553;AN=5008;NS=2504;DP=19356;EAS_AF=0;AMR_AF=0.0014;AFR_AF=0.0015;EUR_AF=0.0099;SAS_AF=0.001;AA=T|||;VT=SNP
8	4596988	rs1628982	T	C	100	PASS	AC=806;AF=0.160942;AN=5008;NS=2504;DP=19366;EAS_AF=0.001;AMR_AF=0.1052;AFR_AF=0.3994;EUR_AF=0.1332;SAS_AF=0.0716;AA=T|||;VT=SNP
8	4597023	rs1628885	C	T	100	PASS	AC=4708;AF=0.940096;AN=5008;NS=2504;DP=19047;EAS_AF=0.9583;AMR_AF=0.9395;AFR_AF=0.9924;EUR_AF=0.9036;SAS_AF=0.8885;AA=T|||;VT=SNP
8	4597073	rs7014938	G	C	100	PASS	AC=3641;AF=0.727037;AN=5008;NS=2504;DP=18180;EAS_AF=0.9544;AMR_AF=0.817;AFR_AF=0.4561;EUR_AF=0.7614;SAS_AF=0.7597;AA=G|||;VT=SNP
8	4597079	rs62484602	G	A	100	PASS	AC=66;AF=0.0131789;AN=5008;NS=2504;DP=18253;EAS_AF=0;AMR_AF=0.0231;AFR_AF=0.0008;EUR_AF=0.0398;SAS_AF=0.0092;AA=G|||;VT=SNP
8	4597645	rs1676936	A	C	100	PASS	AC=800;AF=0.159744;AN=5008;NS=2504;DP=17848;EAS_AF=0.001;AMR_AF=0.1052;AFR_AF=0.3949;EUR_AF=0.1332;SAS_AF=0.0716;AA=A|||;VT=SNP
8	4597703	rs61277683	G	A	100	PASS	AC=853;AF=0.170327;AN=5008;NS=2504;DP=18864;EAS_AF=0.005;AMR_AF=0.1052;AFR_AF=0.3933;EUR_AF=0.1312;SAS_AF=0.1258;AA=G|||;VT=SNP
8	4597708	rs112261669	C	T	100	PASS	AC=96;AF=0.0191693;AN=5008;NS=2504;DP=18921;EAS_AF=0;AMR_AF=0.0058;AFR_AF=0.0499;EUR_AF=0.0129;SAS_AF=0.0133;AA=C|||;VT=SNP
8	4597732	rs75277683	G	A	100	PASS	AC=126;AF=0.0251597;AN=5008;NS=2504;DP=18604;EAS_AF=0.0258;AMR_AF=0.013;AFR_AF=0.0008;EUR_AF=0.0398;SAS_AF=0.0511;AA=G|||;VT=SNP
8	4597842	rs117888068	T	C	100	PASS	AC=43;AF=0.00858626;AN=5008;NS=2504;DP=18254;EAS_AF=0;AMR_AF=0.0086;AFR_AF=0.0068;EUR_AF=0.0209;SAS_AF=0.0072;AA=T|||;VT=SNP
8	4598065	rs117260288	G	A	100	PASS	AC=38;AF=0.00758786;AN=5008;NS=2504;DP=18524;EAS_AF=0;AMR_AF=0.0072;AFR_AF=0.0068;EUR_AF=0.0169;SAS_AF=0.0072;AA=G|||;VT=SNP
8	4598189	rs11786489	G	C	100	PASS	AC=941;AF=0.187899;AN=5008;NS=2504;DP=16560;EAS_AF=0.247;AMR_AF=0.1744;AFR_AF=0.0825;EUR_AF=0.2406;SAS_AF=0.2249;AA=G|||;VT=SNP
8	4598230	rs145541089	C	A	100	PASS	AC=8;AF=0.00159744;AN=5008;NS=2504;DP=16048;EAS_AF=0;AMR_AF=0.0014;AFR_AF=0;EUR_AF=0.006;SAS_AF=0.001;AA=C|||;VT=SNP
8	4598256	rs1673237	T	C	100	PASS	AC=4697;AF=0.937899;AN=5008;NS=2504;DP=15848;EAS_AF=0.9573;AMR_AF=0.9395;AFR_AF=0.9818;EUR_AF=0.9036;SAS_AF=0.8926;AA=C|||;VT=SNP
8	4598311	rs79436207	T	A	100	PASS	AC=37;AF=0.00738818;AN=5008;NS=2504;DP=15030;EAS_AF=0;AMR_AF=0.0101;AFR_AF=0.0008;EUR_AF=0.0229;SAS_AF=0.0061;AA=T|||;VT=SNP
8	4598410	rs141943384	T	C	100	PASS	AC=67;AF=0.0133786;AN=5008;NS=2504;DP=15982;EAS_AF=0.001;AMR_AF=0.0072;AFR_AF=0.0008;EUR_AF=0.0199;SAS_AF=0.0409;AA=T|||;VT=SNP
8	4598510	rs1673236	G	T	100	PASS	AC=3746;AF=0.748003;AN=5008;NS=2504;DP=14953;EAS_AF=0.75;AMR_AF=0.7536;AFR_AF=0.8858;EUR_AF=0.6093;SAS_AF=0.6984;AA=C|||;VT=SNP
8	4598728	rs1478265	C	G	100	PASS	AC=2005;AF=0.400359;AN=5008;NS=2504;DP=14456;EAS_AF=0.4028;AMR_AF=0.5014;AFR_AF=0.3177;EUR_AF=0.4066;SAS_AF=0.4315;AA=C|||;VT=SNP
8	4598830	rs1478266	T	A	100	PASS	AC=1768;AF=0.353035;AN=5008;NS=2504;DP=15692;EAS_AF=0.3988;AMR_AF=0.4885;AFR_AF=0.1498;EUR_AF=0.4056;SAS_AF=0.4305;AA=T|||;VT=SNP
8	4599243	rs1611927	T	A	100	PASS	AC=4072;AF=0.813099;AN=5008;NS=2504;DP=16685;EAS_AF=0.6548;AMR_AF=0.8069;AFR_AF=0.9576;EUR_AF=0.8032;SAS_AF=0.7955;AA=A|||;VT=SNP
8	4599868	rs2617048	A	C	100	PASS	AC=818;AF=0.163339;AN=5008;NS=2504;DP=10602;EAS_AF=0.3065;AMR_AF=0.1455;AFR_AF=0.1634;EUR_AF=0.1024;SAS_AF=0.091;AA=A|||;VT=SNP
8	4600376	rs6989790	T	A	100	PASS	AC=809;AF=0.161542;AN=5008;NS=2504;DP=13353;EAS_AF=0.001;AMR_AF=0.1066;AFR_AF=0.4039;EUR_AF=0.1302;SAS_AF=0.0706;AA=T|||;VT=SNP
8	4600449	rs1673235	A	C	100	PASS	AC=832;AF=0.166134;AN=5008;NS=2504;DP=14082;EAS_AF=0.001;AMR_AF=0.1081;AFR_AF=0.4175;EUR_AF=0.1342;SAS_AF=0.0706;AA=A|||;VT=SNP
8	4600466	rs191011304	C	T	100	PASS	AC=24;AF=0.00479233;AN=5008;NS=2504;DP=14742;EAS_AF=0;AMR_AF=0.0144;AFR_AF=0.0008;EUR_AF=0.0129;SAS_AF=0;AA=C|||;VT=SNP
8	4600565	rs6993907	T	A	100	PASS	AC=901;AF=0.179912;AN=5008;NS=2504;DP=14752;EAS_AF=0.004;AMR_AF=0.1124;AFR_AF=0.4236;EUR_AF=0.1372;SAS_AF=0.1237;AA=T|||;VT=SNP
8	4600657	rs62484603	C	T	100	PASS	AC=938;AF=0.1873;AN=5008;NS=2504;DP=14836;EAS_AF=0.252;AMR_AF=0.1873;AFR_AF=0.084;EUR_AF=0.2485;SAS_AF=0.1973;AA=C|||;VT=SNP
8	4600727	rs7007553	G	C	100	PASS	AC=801;AF=0.159944;AN=5008;NS=2504;DP=16062;EAS_AF=0.001;AMR_AF=0.1052;AFR_AF=0.4024;EUR_AF=0.1302;SAS_AF=0.0654;AA=G|||;VT=SNP
8	4600754	rs1676938	A	G	100	PASS	AC=824;AF=0.164537;AN=5008;NS=2504;DP=16266;EAS_AF=0.3075;AMR_AF=0.1239;AFR_AF=0.1755;EUR_AF=0.1044;SAS_AF=0.093;AA=A|||;VT=SNP
8	4601284	rs13266752	G	A	100	PASS	AC=1734;AF=0.346246;AN=5008;NS=2504;DP=18493;EAS_AF=0.3631;AMR_AF=0.4813;AFR_AF=0.1505;EUR_AF=0.3897;SAS_AF=0.453;AA=A|||;VT=SNP
8	4601435	rs141976167	C	A	100	PASS	AC=24;AF=0.00479233;AN=5008;NS=2504;DP=18088;EAS_AF=0;AMR_AF=0.0115;AFR_AF=0;EUR_AF=0.0119;SAS_AF=0.0041;AA=C|||;VT=SNP
8	4601523	rs28677882	C	A	100	PASS	AC=798;AF=0.159345;AN=5008;NS=2504;DP=19543;EAS_AF=0.001;AMR_AF=0.1037;AFR_AF=0.3994;EUR_AF=0.1282;SAS_AF=0.0695;AA=G|||;VT=SNP
8	4601974	rs73175353	C	T	100	PASS	AC=38;AF=0.00758786;AN=5008;NS=2504;DP=19039;EAS_AF=0;AMR_AF=0.0144;AFR_AF=0;EUR_AF=0.0258;SAS_AF=0.002;AA=C|||;VT=SNP
8	4602067	rs11776625	G	A	100	PASS	AC=202;AF=0.0403355;AN=5008;NS=2504;DP=18522;EAS_AF=0.001;AMR_AF=0.0605;AFR_AF=0.0083;EUR_AF=0.0994;SAS_AF=0.0491;AA=G|||;VT=SNP
8	4602387	rs7830723	T	G	100	PASS	AC=1832;AF=0.365815;AN=5008;NS=2504;DP=14383;EAS_AF=0.4077;AMR_AF=0.5115;AFR_AF=0.1536;EUR_AF=0.4245;SAS_AF=0.4458;AA=T|||;VT=SNP
8	4603024	rs1673265	A	T	100	PASS	AC=4117;AF=0.822085;AN=5008;NS=2504;DP=15475;EAS_AF=0.7371;AMR_AF=0.8112;AFR_AF=0.9682;EUR_AF=0.7505;SAS_AF=0.7935;AA=T|||;VT=SNP
8	4603053	rs1620910	T	C	100	PASS	AC=802;AF=0.160144;AN=5008;NS=2504;DP=15671;EAS_AF=0.001;AMR_AF=0.1023;AFR_AF=0.3918;EUR_AF=0.1421;SAS_AF=0.0706;AA=T|||;VT=SNP
8	4603522	rs7006002	A	T	100	PASS	AC=1829;AF=0.365216;AN=5008;NS=2504;DP=18856;EAS_AF=0.4157;AMR_AF=0.4914;AFR_AF=0.177;EUR_AF=0.3917;SAS_AF=0.4509;AA=A|||;VT=SNP
8	4603537	rs17500	A	G	100	PASS	AC=792;AF=0.158147;AN=5008;NS=2504;DP=18403;EAS_AF=0.001;AMR_AF=0.1023;AFR_AF=0.3843;EUR_AF=0.1392;SAS_AF=0.0736;AA=G|||;VT=SNP
8	4603614	rs117407134	G	A	100	PASS	AC=120;AF=0.0239617;AN=5008;NS=2504;DP=18625;EAS_AF=0.0327;AMR_AF=0.0115;AFR_AF=0.0083;EUR_AF=0.0268;SAS_AF=0.0419;AA=G|||;VT=SNP
8	4603634	rs1673263	C	T	100	PASS	AC=780;AF=0.155751;AN=5008;NS=2504;DP=18717;EAS_AF=0.001;AMR_AF=0.1023;AFR_AF=0.3797;EUR_AF=0.1392;SAS_AF=0.0675;AA=C|||;VT=SNP
8	4603763	rs1673262	A	T	100	PASS	AC=720;AF=0.14377;AN=5008;NS=2504;DP=17821;EAS_AF=0.001;AMR_AF=0.0994;AFR_AF=0.3328;EUR_AF=0.1372;SAS_AF=0.0736;AA=T|||;VT=SNP
8	4604006	rs35884987	C	T	100	PASS	AC=283;AF=0.0565096;AN=5008;NS=2504;DP=22542;EAS_AF=0.0456;AMR_AF=0.0634;AFR_AF=0.0068;EUR_AF=0.0825;SAS_AF=0.1033;AA=C|||;VT=SNP
8	4604021	rs1676941	G	A	100	PASS	AC=1495;AF=0.298522;AN=5008;NS=2504;DP=22370;EAS_AF=0.0506;AMR_AF=0.1873;AFR_AF=0.649;EUR_AF=0.2276;SAS_AF=0.2321;AA=A|||;VT=SNP
8	4604286	rs13279100	G	T	100	PASS	AC=1630;AF=0.325479;AN=5008;NS=2504;DP=20036;EAS_AF=0.3383;AMR_AF=0.4741;AFR_AF=0.146;EUR_AF=0.3618;SAS_AF=0.4121;AA=G|||;VT=SNP
8	4604338	rs13281409	C	G	100	PASS	AC=1651;AF=0.329673;AN=5008;NS=2504;DP=22074;EAS_AF=0.3571;AMR_AF=0.4741;AFR_AF=0.1452;EUR_AF=0.3638;SAS_AF=0.4131;AA=C|||;VT=SNP
8	4604452	rs1673260	T	G	100	PASS	AC=4017;AF=0.802117;AN=5008;NS=2504;DP=21668;EAS_AF=0.7321;AMR_AF=0.8069;AFR_AF=0.9213;EUR_AF=0.7455;SAS_AF=0.7679;AA=G|||;VT=SNP
8	4604523	rs13279882	G	A	100	PASS	AC=1594;AF=0.318291;AN=5008;NS=2504;DP=16969;EAS_AF=0.371;AMR_AF=0.4712;AFR_AF=0.1445;EUR_AF=0.3469;SAS_AF=0.3609;AA=G|||;VT=SNP
8	4604686	rs78055712	G	T	100	PASS	AC=427;AF=0.0852636;AN=5008;NS=2504;DP=17340;EAS_AF=0.25;AMR_AF=0.0865;AFR_AF=0.0348;EUR_AF=0.0417;SAS_AF=0.0276;AA=G|||;VT=SNP
8	4604769	rs13252507	G	A	100	PASS	AC=305;AF=0.0609026;AN=5008;NS=2504;DP=20315;EAS_AF=0.0446;AMR_AF=0.062;AFR_AF=0.0265;EUR_AF=0.0815;SAS_AF=0.1022;AA=G|||;VT=SNP
8	4604782	rs1628943	G	C	100	PASS	AC=796;AF=0.158946;AN=5008;NS=2504;DP=20387;EAS_AF=0.001;AMR_AF=0.1081;AFR_AF=0.388;EUR_AF=0.1372;SAS_AF=0.0706;AA=G|||;VT=SNP
8	4604899	rs34059473	G	C	100	PASS	AC=264;AF=0.0527157;AN=5008;NS=2504;DP=19426;EAS_AF=0.0446;AMR_AF=0.0605;AFR_AF=0.0068;EUR_AF=0.0716;SAS_AF=0.0982;AA=G|||;VT=SNP
8	4604908	rs13255065	C	G	100	PASS	AC=1661;AF=0.331669;AN=5008;NS=2504;DP=19428;EAS_AF=0.372;AMR_AF=0.4755;AFR_AF=0.1422;EUR_AF=0.3628;SAS_AF=0.4121;AA=G|||;VT=SNP
8	4604913	rs71523644	C	A	100	PASS	AC=288;AF=0.057508;AN=5008;NS=2504;DP=19636;EAS_AF=0.0446;AMR_AF=0.0605;AFR_AF=0.025;EUR_AF=0.0716;SAS_AF=0.0982;AA=C|||;VT=SNP
8	4604924	rs34547061	G	A	100	PASS	AC=264;AF=0.0527157;AN=5008;NS=2504;DP=19553;EAS_AF=0.0446;AMR_AF=0.0605;AFR_AF=0.0068;EUR_AF=0.0716;SAS_AF=0.0982;AA=G|||;VT=SNP
8	4605009	rs1676942	T	G	100	PASS	AC=2513;AF=0.501797;AN=5008;NS=2504;DP=18939;EAS_AF=0.376;AMR_AF=0.5951;AFR_AF=0.5363;EUR_AF=0.5288;SAS_AF=0.4908;AA=G|||;VT=SNP
8	4605050	rs78793166	C	G	100	PASS	AC=235;AF=0.0469249;AN=5008;NS=2504;DP=20321;EAS_AF=0.0248;AMR_AF=0.0317;AFR_AF=0.028;EUR_AF=0.0676;SAS_AF=0.0849;AA=C|||;VT=SNP
8	4605056	rs1676943	T	C	100	PASS	AC=824;AF=0.164537;AN=5008;NS=2504;DP=20537;EAS_AF=0.001;AMR_AF=0.1124;AFR_AF=0.3903;EUR_AF=0.1571;SAS_AF=0.0726;AA=T|||;VT=SNP
8	4605170	rs114964937	A	C	100	PASS	AC=138;AF=0.0275559;AN=5008;NS=2504;DP=20929;EAS_AF=0.0337;AMR_AF=0.0144;AFR_AF=0.0182;EUR_AF=0.0278;SAS_AF=0.0429;AA=A|||;VT=SNP
8	4605176	rs11136764	A	C	100	PASS	AC=1727;AF=0.344848;AN=5008;NS=2504;DP=21108;EAS_AF=0.4087;AMR_AF=0.5245;AFR_AF=0.1445;EUR_AF=0.3728;SAS_AF=0.3937;AA=A|||;VT=SNP
8	4605252	rs34255247	C	T	100	PASS	AC=290;AF=0.0579073;AN=5008;NS=2504;DP=21182;EAS_AF=0.0446;AMR_AF=0.0605;AFR_AF=0.0265;EUR_AF=0.0716;SAS_AF=0.0982;AA=C|||;VT=SNP
8	4605319	rs11136765	C	T	100	PASS	AC=1633;AF=0.326078;AN=5008;NS=2504;DP=21087;EAS_AF=0.371;AMR_AF=0.4755;AFR_AF=0.1384;EUR_AF=0.3618;SAS_AF=0.3906;AA=C|||;VT=SNP
8	4605366	rs10503272	G	C	100	PASS	AC=1683;AF=0.336062;AN=5008;NS=2504;DP=22747;EAS_AF=0.372;AMR_AF=0.4769;AFR_AF=0.1422;EUR_AF=0.3648;SAS_AF=0.4315;AA=G|||;VT=SNP
8	4605405	rs4875375	C	G	100	PASS	AC=648;AF=0.129393;AN=5008;NS=2504;DP=23472;EAS_AF=0.2788;AMR_AF=0.1153;AFR_AF=0.0703;EUR_AF=0.1004;SAS_AF=0.0951;AA=C|||;VT=SNP
8	4605488	rs10503273	C	G	100	PASS	AC=1629;AF=0.32528;AN=5008;NS=2504;DP=23268;EAS_AF=0.372;AMR_AF=0.4755;AFR_AF=0.1392;EUR_AF=0.3618;SAS_AF=0.3845;AA=C|||;VT=SNP
8	4605590	rs12156032	C	T	100	PASS	AC=1641;AF=0.327676;AN=5008;NS=2504;DP=19274;EAS_AF=0.372;AMR_AF=0.4769;AFR_AF=0.143;EUR_AF=0.3618;SAS_AF=0.3906;AA=C|||;VT=SNP
8	4605662	rs12156079	C	T	100	PASS	AC=1635;AF=0.326478;AN=5008;NS=2504;DP=19979;EAS_AF=0.372;AMR_AF=0.4769;AFR_AF=0.1422;EUR_AF=0.3618;SAS_AF=0.3855;AA=C|||;VT=SNP
8	4605739	rs1673259	A	G	100	PASS	AC=820;AF=0.163738;AN=5008;NS=2504;DP=20658;EAS_AF=0.001;AMR_AF=0.1095;AFR_AF=0.3918;EUR_AF=0.1551;SAS_AF=0.0706;AA=A|||;VT=SNP
8	4605787	rs12156337	A	G	100	PASS	AC=1642;AF=0.327875;AN=5008;NS=2504;DP=21527;EAS_AF=0.374;AMR_AF=0.4769;AFR_AF=0.1422;EUR_AF=0.3618;SAS_AF=0.3906;AA=A|||;VT=SNP
8	4605799	rs79675349	C	T	100	PASS	AC=83;AF=0.0165735;AN=5008;NS=2504;DP=21492;EAS_AF=0.0565;AMR_AF=0.0072;AFR_AF=0.0008;EUR_AF=0.0119;SAS_AF=0.0082;AA=C|||;VT=SNP
8	4605810	rs10503274	C	T	100	PASS	AC=1634;AF=0.326278;AN=5008;NS=2504;DP=21611;EAS_AF=0.372;AMR_AF=0.4769;AFR_AF=0.1422;EUR_AF=0.3618;SAS_AF=0.3845;AA=c|||;VT=SNP
8	4606082	rs7827261	G	A	100	PASS	AC=1638;AF=0.327077;AN=5008;NS=2504;DP=17975;EAS_AF=0.372;AMR_AF=0.4769;AFR_AF=0.1415;EUR_AF=0.3618;SAS_AF=0.3896;AA=G|||;VT=SNP
8	4606098	rs1676944	A	C	100	PASS	AC=909;AF=0.18151;AN=5008;NS=2504;DP=18146;EAS_AF=0.001;AMR_AF=0.1167;AFR_AF=0.4539;EUR_AF=0.1571;SAS_AF=0.0706;AA=A|||;VT=SNP
8	4606271	rs1673258	C	T	100	PASS	AC=2953;AF=0.589657;AN=5008;NS=2504;DP=18293;EAS_AF=0.4196;AMR_AF=0.6542;AFR_AF=0.6687;EUR_AF=0.5875;SAS_AF=0.6145;AA=T|||;VT=SNP
8	4606316	rs7827548	G	C	100	PASS	AC=1639;AF=0.327276;AN=5008;NS=2504;DP=19030;EAS_AF=0.372;AMR_AF=0.4769;AFR_AF=0.1422;EUR_AF=0.3618;SAS_AF=0.3896;AA=C|||;VT=SNP
8	4606341	rs7827664	G	A	100	PASS	AC=1639;AF=0.327276;AN=5008;NS=2504;DP=18773;EAS_AF=0.372;AMR_AF=0.4769;AFR_AF=0.1422;EUR_AF=0.3618;SAS_AF=0.3896;AA=G|||;VT=SNP
8	4606409	rs1676945	C	T	100	PASS	AC=822;AF=0.164137;AN=5008;NS=2504;DP=17094;EAS_AF=0.1091;AMR_AF=0.1037;AFR_AF=0.3116;EUR_AF=0.1531;SAS_AF=0.0757;AA=c|||;VT=SNP
8	4606609	rs1673257	C	T	100	PASS	AC=1469;AF=0.293331;AN=5008;NS=2504;DP=16990;EAS_AF=0.2827;AMR_AF=0.2233;AFR_AF=0.4584;EUR_AF=0.2614;SAS_AF=0.1636;AA=C|||;VT=SNP
8	4606773	rs1676946	G	C	100	PASS	AC=764;AF=0.152556;AN=5008;NS=2504;DP=17399;EAS_AF=0.001;AMR_AF=0.1066;AFR_AF=0.351;EUR_AF=0.1541;SAS_AF=0.0716;AA=G|||;VT=SNP
8	4606902	rs73497874	T	A	100	PASS	AC=585;AF=0.116813;AN=5008;NS=2504;DP=15996;EAS_AF=0.25;AMR_AF=0.0965;AFR_AF=0.112;EUR_AF=0.0676;SAS_AF=0.0511;AA=T|||;VT=SNP
8	4606946	rs1673256	G	C	100	PASS	AC=788;AF=0.157348;AN=5008;NS=2504;DP=15927;EAS_AF=0.001;AMR_AF=0.1081;AFR_AF=0.3654;EUR_AF=0.1561;SAS_AF=0.0736;AA=G|||;VT=SNP
8	4606955	rs7831951	G	A	100	PASS	AC=1558;AF=0.311102;AN=5008;NS=2504;DP=16033;EAS_AF=0.3681;AMR_AF=0.4669;AFR_AF=0.1415;EUR_AF=0.329;SAS_AF=0.3528;AA=G|||;VT=SNP
8	4607277	rs78848291	A	C	100	PASS	AC=636;AF=0.126997;AN=5008;NS=2504;DP=12197;EAS_AF=0.25;AMR_AF=0.1023;AFR_AF=0.1331;EUR_AF=0.0855;SAS_AF=0.0521;AA=A|||;VT=SNP
8	4607347	rs35013512	G	A	100	PASS	AC=306;AF=0.0611022;AN=5008;NS=2504;DP=11353;EAS_AF=0.0437;AMR_AF=0.0605;AFR_AF=0.0401;EUR_AF=0.0716;SAS_AF=0.0971;AA=G|||;VT=SNP
8	4607411	rs17418877	C	T	100	PASS	AC=20;AF=0.00399361;AN=5008;NS=2504;DP=10079;EAS_AF=0.003;AMR_AF=0.0043;AFR_AF=0;EUR_AF=0.0129;SAS_AF=0.001;AA=C|||;VT=SNP
8	4607529	rs73175381	A	T	100	PASS	AC=106;AF=0.0211661;AN=5008;NS=2504;DP=10827;EAS_AF=0.003;AMR_AF=0.0259;AFR_AF=0.0083;EUR_AF=0.0616;SAS_AF=0.0123;AA=A|||;VT=SNP
8	4607532	rs36052856	T	A	100	PASS	AC=1827;AF=0.364816;AN=5008;NS=2504;DP=10846;EAS_AF=0.3264;AMR_AF=0.2824;AFR_AF=0.5061;EUR_AF=0.328;SAS_AF=0.3098;AA=T|||;VT=SNP
8	4607581	rs56197347	T	C	100	PASS	AC=1566;AF=0.3127;AN=5008;NS=2504;DP=11528;EAS_AF=0.3462;AMR_AF=0.2867;AFR_AF=0.3933;EUR_AF=0.2922;SAS_AF=0.2086;AA=T|||;VT=SNP
8	4607604	rs13248878	C	T	100	PASS	AC=3944;AF=0.78754;AN=5008;NS=2504;DP=11264;EAS_AF=0.7639;AMR_AF=0.8487;AFR_AF=0.8154;EUR_AF=0.7475;SAS_AF=0.772;AA=T|||;VT=SNP
8	4607750	rs2607552	C	A	100	PASS	AC=3695;AF=0.737819;AN=5008;NS=2504;DP=8957;EAS_AF=0.7351;AMR_AF=0.8112;AFR_AF=0.7383;EUR_AF=0.6958;SAS_AF=0.7311;AA=A|||;VT=SNP
8	4607780	rs142587282	C	T	100	PASS	AC=379;AF=0.0756789;AN=5008;NS=2504;DP=10965;EAS_AF=0.0456;AMR_AF=0.0663;AFR_AF=0.0847;EUR_AF=0.0716;SAS_AF=0.1053;AA=T|||;VT=SNP
8	4607875	rs1676948	T	C	100	PASS	AC=909;AF=0.18151;AN=5008;NS=2504;DP=13258;EAS_AF=0.0327;AMR_AF=0.1124;AFR_AF=0.3873;EUR_AF=0.1759;SAS_AF=0.1115;AA=T|||;VT=SNP
8	4607895	rs116325351	G	C	100	PASS	AC=286;AF=0.0571086;AN=5008;NS=2504;DP=13641;EAS_AF=0.0278;AMR_AF=0.0418;AFR_AF=0.028;EUR_AF=0.0944;SAS_AF=0.0992;AA=G|||;VT=SNP
8	4608117	rs4875376	C	T	100	PASS	AC=3055;AF=0.610024;AN=5008;NS=2504;DP=14650;EAS_AF=0.7302;AMR_AF=0.7334;AFR_AF=0.4251;EUR_AF=0.5785;SAS_AF=0.681;AA=C|||;VT=SNP
8	4608120	rs4875377	G	C	100	PASS	AC=2886;AF=0.576278;AN=5008;NS=2504;DP=14805;EAS_AF=0.7312;AMR_AF=0.7262;AFR_AF=0.3116;EUR_AF=0.5785;SAS_AF=0.6656;AA=G|||;VT=SNP
8	4608380	rs1673255	T	A	100	PASS	AC=829;AF=0.165535;AN=5008;NS=2504;DP=18328;EAS_AF=0.0317;AMR_AF=0.111;AFR_AF=0.3268;EUR_AF=0.1769;SAS_AF=0.1125;AA=T|||;VT=SNP
8	4608454	rs4875378	T	C	100	PASS	AC=2910;AF=0.58107;AN=5008;NS=2504;DP=17643;EAS_AF=0.6706;AMR_AF=0.7262;AFR_AF=0.3956;EUR_AF=0.5676;SAS_AF=0.6503;AA=T|||;VT=SNP
8	4608481	rs1673254	T	G	100	PASS	AC=3845;AF=0.767772;AN=5008;NS=2504;DP=18361;EAS_AF=0.7024;AMR_AF=0.8386;AFR_AF=0.7995;EUR_AF=0.7435;SAS_AF=0.7669;AA=G|||;VT=SNP
8	4608483	rs1676949	T	A	100	PASS	AC=3845;AF=0.767772;AN=5008;NS=2504;DP=18375;EAS_AF=0.7024;AMR_AF=0.8386;AFR_AF=0.7995;EUR_AF=0.7435;SAS_AF=0.7669;AA=A|||;VT=SNP
8	4608632	rs1612370	A	C	100	PASS	AC=4007;AF=0.80012;AN=5008;NS=2504;DP=19210;EAS_AF=0.7639;AMR_AF=0.8487;AFR_AF=0.8366;EUR_AF=0.7565;SAS_AF=0.7986;AA=C|||;VT=SNP
8	4608634	rs12056843	C	T	100	PASS	AC=2449;AF=0.489018;AN=5008;NS=2504;DP=19169;EAS_AF=0.625;AMR_AF=0.6398;AFR_AF=0.2685;EUR_AF=0.4801;SAS_AF=0.5491;AA=C|||;VT=SNP
8	4608803	rs12056373	A	G	100	PASS	AC=2847;AF=0.56849;AN=5008;NS=2504;DP=16538;EAS_AF=0.6716;AMR_AF=0.7262;AFR_AF=0.3283;EUR_AF=0.5716;SAS_AF=0.6718;AA=A|||;VT=SNP
8	4608932	rs78752693	G	A	100	PASS	AC=140;AF=0.0279553;AN=5008;NS=2504;DP=15644;EAS_AF=0.0268;AMR_AF=0.0101;AFR_AF=0.0681;EUR_AF=0.0119;SAS_AF=0.0041;AA=A|||;VT=SNP
8	4609232	rs12541886	A	G	100	PASS	AC=2668;AF=0.532748;AN=5008;NS=2504;DP=17412;EAS_AF=0.626;AMR_AF=0.6556;AFR_AF=0.4402;EUR_AF=0.4801;SAS_AF=0.5286;AA=A|||;VT=SNP
8	4609266	rs77998859	G	C	100	PASS	AC=85;AF=0.0169728;AN=5008;NS=2504;DP=17675;EAS_AF=0.0585;AMR_AF=0.0072;AFR_AF=0.0008;EUR_AF=0.0119;SAS_AF=0.0082;AA=G|||;VT=SNP
8	4609284	rs1673253	T	A	100	PASS	AC=815;AF=0.16274;AN=5008;NS=2504;DP=17340;EAS_AF=0.0337;AMR_AF=0.1066;AFR_AF=0.3056;EUR_AF=0.167;SAS_AF=0.138;AA=T|||;VT=SNP
8	4609806	rs6989364	G	A	100	PASS	AC=2448;AF=0.488818;AN=5008;NS=2504;DP=18314;EAS_AF=0.622;AMR_AF=0.6542;AFR_AF=0.292;EUR_AF=0.4861;SAS_AF=0.5031;AA=G|||;VT=SNP
8	4609890	rs79922142	T	C	100	PASS	AC=90;AF=0.0179712;AN=5008;NS=2504;DP=18424;EAS_AF=0.0595;AMR_AF=0.0072;AFR_AF=0.0008;EUR_AF=0.0119;SAS_AF=0.0123;AA=T|||;VT=SNP
8	4609929	rs11136766	G	C	100	PASS	AC=682;AF=0.136182;AN=5008;NS=2504;DP=18269;EAS_AF=0.3433;AMR_AF=0.1585;AFR_AF=0.0204;EUR_AF=0.1034;SAS_AF=0.0971;AA=G|||;VT=SNP
8	4609933	rs1992200	G	T	100	PASS	AC=2436;AF=0.486422;AN=5008;NS=2504;DP=18339;EAS_AF=0.622;AMR_AF=0.6484;AFR_AF=0.292;EUR_AF=0.4791;SAS_AF=0.502;AA=T|||;VT=SNP
8	4609935	rs11776095	A	T	100	PASS	AC=472;AF=0.0942492;AN=5008;NS=2504;DP=18345;EAS_AF=0.0456;AMR_AF=0.0821;AFR_AF=0.121;EUR_AF=0.0905;SAS_AF=0.1207;AA=A|||;VT=SNP
8	4609970	rs1992201	G	C	100	PASS	AC=2767;AF=0.552516;AN=5008;NS=2504;DP=18463;EAS_AF=0.6706;AMR_AF=0.7248;AFR_AF=0.3071;EUR_AF=0.5696;SAS_AF=0.6227;AA=G|||;VT=SNP
8	4610096	rs1992202	G	A	100	PASS	AC=2481;AF=0.495407;AN=5008;NS=2504;DP=19639;EAS_AF=0.62;AMR_AF=0.6556;AFR_AF=0.2965;EUR_AF=0.4881;SAS_AF=0.5297;AA=A|||;VT=SNP
8	4610253	rs75819045	T	A	100	PASS	AC=86;AF=0.0171725;AN=5008;NS=2504;DP=18562;EAS_AF=0.0595;AMR_AF=0.0072;AFR_AF=0.0008;EUR_AF=0.0119;SAS_AF=0.0082;AA=T|||;VT=SNP
8	4610294	rs117697740	T	C	100	PASS	AC=86;AF=0.0171725;AN=5008;NS=2504;DP=18042;EAS_AF=0.0595;AMR_AF=0.0072;AFR_AF=0.0008;EUR_AF=0.0119;SAS_AF=0.0082;AA=T|||;VT=SNP
8	4610345	rs2407592	A	G	100	PASS	AC=2444;AF=0.488019;AN=5008;NS=2504;DP=17903;EAS_AF=0.622;AMR_AF=0.6499;AFR_AF=0.2973;EUR_AF=0.4791;SAS_AF=0.502;AA=G|||;VT=SNP
8	4610495	rs6558908	T	C	100	PASS	AC=2465;AF=0.492212;AN=5008;NS=2504;DP=19547;EAS_AF=0.622;AMR_AF=0.6499;AFR_AF=0.2958;EUR_AF=0.4801;SAS_AF=0.5245;AA=C|||;VT=SNP
8	4610510	rs6558909	G	A	100	PASS	AC=2442;AF=0.48762;AN=5008;NS=2504;DP=19064;EAS_AF=0.622;AMR_AF=0.6499;AFR_AF=0.2958;EUR_AF=0.4801;SAS_AF=0.501;AA=G|||;VT=SNP
8	4610549	rs75184275	G	C	100	PASS	AC=91;AF=0.0181709;AN=5008;NS=2504;DP=19656;EAS_AF=0.0595;AMR_AF=0.0072;AFR_AF=0.0008;EUR_AF=0.0129;SAS_AF=0.0123;AA=G|||;VT=SNP
8	4610693	rs6558910	C	T	100	PASS	AC=2403;AF=0.479832;AN=5008;NS=2504;DP=16198;EAS_AF=0.623;AMR_AF=0.6499;AFR_AF=0.2648;EUR_AF=0.4791;SAS_AF=0.5031;AA=T|||;VT=SNP
8	4610703	rs6558911	T	C	100	PASS	AC=2417;AF=0.482628;AN=5008;NS=2504;DP=16080;EAS_AF=0.6399;AMR_AF=0.6499;AFR_AF=0.2632;EUR_AF=0.4791;SAS_AF=0.502;AA=T|||;VT=SNP
8	4610813	rs13277205	G	A	100	PASS	AC=27;AF=0.00539137;AN=5008;NS=2504;DP=17507;EAS_AF=0;AMR_AF=0.0101;AFR_AF=0.0008;EUR_AF=0.0109;SAS_AF=0.0082;AA=G|||;VT=SNP
8	4610893	rs6558912	G	C	100	PASS	AC=2385;AF=0.476238;AN=5008;NS=2504;DP=16517;EAS_AF=0.622;AMR_AF=0.6542;AFR_AF=0.2458;EUR_AF=0.4871;SAS_AF=0.5;AA=G|||;VT=SNP
8	4610927	rs1673252	A	C	100	PASS	AC=896;AF=0.178914;AN=5008;NS=2504;DP=14214;EAS_AF=0.0387;AMR_AF=0.1081;AFR_AF=0.3601;EUR_AF=0.165;SAS_AF=0.1431;AA=A|||;VT=SNP
8	4611071	rs17418933	C	A	100	PASS	AC=1449;AF=0.289337;AN=5008;NS=2504;DP=19252;EAS_AF=0.2758;AMR_AF=0.464;AFR_AF=0.112;EUR_AF=0.333;SAS_AF=0.3742;AA=C|||;VT=SNP
8	4611823	rs76221251	T	C	100	PASS	AC=86;AF=0.0171725;AN=5008;NS=2504;DP=19399;EAS_AF=0.0595;AMR_AF=0.0072;AFR_AF=0.0008;EUR_AF=0.0119;SAS_AF=0.0082;AA=T|||;VT=SNP
8	4611924	rs12677376	T	C	100	PASS	AC=668;AF=0.133387;AN=5008;NS=2504;DP=20110;EAS_AF=0.3085;AMR_AF=0.1599;AFR_AF=0.0333;EUR_AF=0.1064;SAS_AF=0.0971;AA=T|||;VT=SNP
8	4612007	rs9657369	C	A	100	PASS	AC=393;AF=0.0784744;AN=5008;NS=2504;DP=21787;EAS_AF=0.0446;AMR_AF=0.0778;AFR_AF=0.0628;EUR_AF=0.0895;SAS_AF=0.1237;AA=C|||;VT=SNP
8	4612126	rs1676950	A	C	100	PASS	AC=4054;AF=0.809505;AN=5008;NS=2504;DP=16468;EAS_AF=0.7817;AMR_AF=0.8689;AFR_AF=0.8404;EUR_AF=0.7644;SAS_AF=0.8006;AA=C|||;VT=SNP
8	4612144	rs1676951	T	C	100	PASS	AC=3971;AF=0.792931;AN=5008;NS=2504;DP=16293;EAS_AF=0.7817;AMR_AF=0.8588;AFR_AF=0.7852;EUR_AF=0.7614;SAS_AF=0.8006;AA=C|||;VT=SNP
8	4612225	rs35206522	G	A	100	PASS	AC=663;AF=0.132388;AN=5008;NS=2504;DP=16878;EAS_AF=0.3085;AMR_AF=0.1599;AFR_AF=0.0303;EUR_AF=0.1064;SAS_AF=0.0961;AA=G|||;VT=SNP
8	4612306	rs11781265	G	C	100	PASS	AC=358;AF=0.0714856;AN=5008;NS=2504;DP=17917;EAS_AF=0.0456;AMR_AF=0.0793;AFR_AF=0.0356;EUR_AF=0.0895;SAS_AF=0.1227;AA=G|||;VT=SNP
8	4612352	rs11774640	C	T	100	PASS	AC=421;AF=0.0840655;AN=5008;NS=2504;DP=17206;EAS_AF=0.0446;AMR_AF=0.0807;AFR_AF=0.0825;EUR_AF=0.0924;SAS_AF=0.1207;AA=C|||;VT=SNP
8	4612725	rs17071202	T	C	100	PASS	AC=555;AF=0.110823;AN=5008;NS=2504;DP=16475;EAS_AF=0.0456;AMR_AF=0.0836;AFR_AF=0.1747;EUR_AF=0.0905;SAS_AF=0.1319;AA=t|||;VT=SNP
8	4612757	rs17071204	G	C	100	PASS	AC=521;AF=0.104034;AN=5008;NS=2504;DP=16660;EAS_AF=0.0456;AMR_AF=0.0836;AFR_AF=0.1566;EUR_AF=0.0905;SAS_AF=0.1217;AA=g|||;VT=SNP
8	4612786	rs17071205	A	G	100	PASS	AC=545;AF=0.108826;AN=5008;NS=2504;DP=15847;EAS_AF=0.0456;AMR_AF=0.0836;AFR_AF=0.1747;EUR_AF=0.0905;SAS_AF=0.1217;AA=a|||;VT=SNP
8	4612823	rs4875379	A	G	100	PASS	AC=697;AF=0.139177;AN=5008;NS=2504;DP=15487;EAS_AF=0.3413;AMR_AF=0.1599;AFR_AF=0.031;EUR_AF=0.1064;SAS_AF=0.0961;AA=a|||;VT=SNP
8	4613200	rs4875115	T	C	100	PASS	AC=732;AF=0.146166;AN=5008;NS=2504;DP=17405;EAS_AF=0.3423;AMR_AF=0.1657;AFR_AF=0.0537;EUR_AF=0.1064;SAS_AF=0.0961;AA=t|||;VT=SNP
8	4613305	rs118011876	G	A	100	PASS	AC=62;AF=0.0123802;AN=5008;NS=2504;DP=17425;EAS_AF=0;AMR_AF=0.0331;AFR_AF=0.0023;EUR_AF=0.0308;SAS_AF=0.0051;AA=g|||;VT=SNP
8	4613340	rs1351106	T	C	100	PASS	AC=4991;AF=0.996605;AN=5008;NS=2504;DP=17286;EAS_AF=1;AMR_AF=1;AFR_AF=1;EUR_AF=0.9851;SAS_AF=0.998;AA=N|||;VT=SNP
8	4613391	rs1350309	G	A	100	PASS	AC=3798;AF=0.758387;AN=5008;NS=2504;DP=17603;EAS_AF=0.7798;AMR_AF=0.8213;AFR_AF=0.764;EUR_AF=0.6938;SAS_AF=0.7505;AA=a|||;VT=SNP
8	4613441	rs17071210	G	A	100	PASS	AC=111;AF=0.0221645;AN=5008;NS=2504;DP=17221;EAS_AF=0;AMR_AF=0.0115;AFR_AF=0.0393;EUR_AF=0.0268;SAS_AF=0.0245;AA=g|||;VT=SNP
8	4613532	rs13267754	G	C	100	PASS	AC=317;AF=0.0632987;AN=5008;NS=2504;DP=17475;EAS_AF=0.0446;AMR_AF=0.0706;AFR_AF=0.0197;EUR_AF=0.0795;SAS_AF=0.1196;AA=g|||;VT=SNP
8	4613548	rs1350308	T	G	100	PASS	AC=3336;AF=0.666134;AN=5008;NS=2504;DP=17708;EAS_AF=0.6776;AMR_AF=0.7651;AFR_AF=0.6142;EUR_AF=0.6521;SAS_AF=0.6687;AA=t|||;VT=SNP
8	4613862	rs117435102	A	G	100	PASS	AC=31;AF=0.0061901;AN=5008;NS=2504;DP=14101;EAS_AF=0;AMR_AF=0.013;AFR_AF=0.0023;EUR_AF=0.0159;SAS_AF=0.0031;AA=A|||;VT=SNP
8	4613908	rs6997881	T	C	100	PASS	AC=1733;AF=0.346046;AN=5008;NS=2504;DP=15679;EAS_AF=0.3363;AMR_AF=0.4885;AFR_AF=0.1959;EUR_AF=0.3757;SAS_AF=0.4274;AA=T|||;VT=SNP
8	4614134	rs74776328	G	A	100	PASS	AC=30;AF=0.00599042;AN=5008;NS=2504;DP=15941;EAS_AF=0;AMR_AF=0.0058;AFR_AF=0.0008;EUR_AF=0.0119;SAS_AF=0.0133;AA=G|||;VT=SNP
8	4614168	rs10503275	G	A	100	PASS	AC=317;AF=0.0632987;AN=5008;NS=2504;DP=15420;EAS_AF=0.0446;AMR_AF=0.0706;AFR_AF=0.0197;EUR_AF=0.0785;SAS_AF=0.1207;AA=G|||;VT=SNP
8	4614345	rs1676953	G	T	100	PASS	AC=3979;AF=0.794529;AN=5008;NS=2504;DP=16306;EAS_AF=0.7788;AMR_AF=0.8415;AFR_AF=0.8238;EUR_AF=0.7346;SAS_AF=0.7996;AA=T|||;VT=SNP
8	4614348	rs1673249	C	A	100	PASS	AC=3980;AF=0.794728;AN=5008;NS=2504;DP=16380;EAS_AF=0.7788;AMR_AF=0.8415;AFR_AF=0.8245;EUR_AF=0.7346;SAS_AF=0.7996;AA=A|||;VT=SNP
8	4614411	rs1673248	G	A	100	PASS	AC=3152;AF=0.629393;AN=5008;NS=2504;DP=17998;EAS_AF=0.6726;AMR_AF=0.745;AFR_AF=0.5189;EUR_AF=0.6421;SAS_AF=0.6391;AA=G|||;VT=SNP
8	4614484	rs75387659	A	G	100	PASS	AC=111;AF=0.0221645;AN=5008;NS=2504;DP=18338;EAS_AF=0.0595;AMR_AF=0.0072;AFR_AF=0.0182;EUR_AF=0.0119;SAS_AF=0.0102;AA=G|||;VT=SNP
8	4614553	rs899146	A	G	100	PASS	AC=3726;AF=0.74401;AN=5008;NS=2504;DP=18032;EAS_AF=0.7202;AMR_AF=0.8343;AFR_AF=0.6959;EUR_AF=0.7256;SAS_AF=0.7883;AA=A|||;VT=SNP
8	4614665	rs12546236	C	T	100	PASS	AC=1457;AF=0.290935;AN=5008;NS=2504;DP=18565;EAS_AF=0.3016;AMR_AF=0.4755;AFR_AF=0.0514;EUR_AF=0.3618;SAS_AF=0.3998;AA=C|||;VT=SNP
8	4614866	rs77165937	T	C	100	PASS	AC=87;AF=0.0173722;AN=5008;NS=2504;DP=20753;EAS_AF=0.0585;AMR_AF=0.0072;AFR_AF=0.0008;EUR_AF=0.0119;SAS_AF=0.0102;AA=T|||;VT=SNP
8	4615099	rs74923815	G	A	100	PASS	AC=83;AF=0.0165735;AN=5008;NS=2504;DP=21756;EAS_AF=0;AMR_AF=0.0274;AFR_AF=0.0023;EUR_AF=0.0537;SAS_AF=0.0072;AA=G|||;VT=SNP
8	4615131	rs11984790	G	A	100	PASS	AC=45;AF=0.00898562;AN=5008;NS=2504;DP=21954;EAS_AF=0;AMR_AF=0.0043;AFR_AF=0.0234;EUR_AF=0.0109;SAS_AF=0;AA=G|||;VT=SNP
8	4615335	rs77661773	G	A	100	PASS	AC=70;AF=0.0139776;AN=5008;NS=2504;DP=16281;EAS_AF=0;AMR_AF=0.0159;AFR_AF=0.0008;EUR_AF=0.0388;SAS_AF=0.0194;AA=G|||;VT=SNP
8	4615650	rs4551379	T	C	100	PASS	AC=1137;AF=0.227037;AN=5008;NS=2504;DP=18001;EAS_AF=0.2262;AMR_AF=0.4395;AFR_AF=0.0151;EUR_AF=0.3032;SAS_AF=0.2853;AA=T|||;VT=SNP
8	4615930	rs75698362	A	G	100	PASS	AC=87;AF=0.0173722;AN=5008;NS=2504;DP=21325;EAS_AF=0.0595;AMR_AF=0.0072;AFR_AF=0.0008;EUR_AF=0.0119;SAS_AF=0.0092;AA=A|||;VT=SNP
8	4616010	rs117666508	C	T	100	PASS	AC=35;AF=0.00698882;AN=5008;NS=2504;DP=19502;EAS_AF=0;AMR_AF=0.0029;AFR_AF=0;EUR_AF=0.0219;SAS_AF=0.0112;AA=C|||;VT=SNP
8	4616013	rs139818709	T	G	100	PASS	AC=60;AF=0.0119808;AN=5008;NS=2504;DP=19663;EAS_AF=0;AMR_AF=0.0331;AFR_AF=0.0015;EUR_AF=0.0298;SAS_AF=0.0051;AA=T|||;VT=SNP
8	4616163	rs12541854	G	C	100	PASS	AC=1675;AF=0.334465;AN=5008;NS=2504;DP=21594;EAS_AF=0.3056;AMR_AF=0.4914;AFR_AF=0.1566;EUR_AF=0.3926;SAS_AF=0.4335;AA=G|||;VT=SNP
8	4616216	rs1676957	G	A	100	PASS	AC=895;AF=0.178714;AN=5008;NS=2504;DP=20546;EAS_AF=0.0347;AMR_AF=0.1066;AFR_AF=0.3593;EUR_AF=0.168;SAS_AF=0.1452;AA=G|||;VT=SNP
8	4616279	rs1676958	T	G	100	PASS	AC=892;AF=0.178115;AN=5008;NS=2504;DP=19432;EAS_AF=0.0337;AMR_AF=0.1066;AFR_AF=0.3578;EUR_AF=0.168;SAS_AF=0.1452;AA=T|||;VT=SNP
8	4616394	rs11775255	G	C	100	PASS	AC=394;AF=0.0786741;AN=5008;NS=2504;DP=19108;EAS_AF=0.1062;AMR_AF=0.0778;AFR_AF=0.0265;EUR_AF=0.0915;SAS_AF=0.1084;AA=G|||;VT=SNP
8	4616441	rs35789962	G	A	100	PASS	AC=1570;AF=0.313498;AN=5008;NS=2504;DP=20613;EAS_AF=0.3016;AMR_AF=0.4755;AFR_AF=0.1309;EUR_AF=0.3519;SAS_AF=0.4182;AA=G|||;VT=SNP
8	4616498	rs12682084	T	A	100	PASS	AC=740;AF=0.147764;AN=5008;NS=2504;DP=21632;EAS_AF=0.3383;AMR_AF=0.1787;AFR_AF=0.034;EUR_AF=0.1272;SAS_AF=0.1043;AA=T|||;VT=SNP
8	4616579	rs11775298	G	C	100	PASS	AC=343;AF=0.0684904;AN=5008;NS=2504;DP=22488;EAS_AF=0.0456;AMR_AF=0.0764;AFR_AF=0.0265;EUR_AF=0.0915;SAS_AF=0.1196;AA=G|||;VT=SNP
8	4616796	rs1673247	A	C	100	PASS	AC=974;AF=0.194489;AN=5008;NS=2504;DP=17127;EAS_AF=0.0367;AMR_AF=0.1153;AFR_AF=0.413;EUR_AF=0.168;SAS_AF=0.1452;AA=C|||;VT=SNP
8	4616956	rs1676959	A	G	100	PASS	AC=1431;AF=0.285743;AN=5008;NS=2504;DP=22516;EAS_AF=0.0665;AMR_AF=0.1888;AFR_AF=0.5318;EUR_AF=0.2952;SAS_AF=0.2382;AA=A|||;VT=SNP
8	4616981	rs2169739	C	A	100	PASS	AC=2030;AF=0.405351;AN=5008;NS=2504;DP=23241;EAS_AF=0.6062;AMR_AF=0.5908;AFR_AF=0.1528;EUR_AF=0.3777;SAS_AF=0.4366;AA=C|||;VT=SNP
8	4617087	rs35306804	C	T	100	PASS	AC=324;AF=0.0646965;AN=5008;NS=2504;DP=19548;EAS_AF=0.0456;AMR_AF=0.0764;AFR_AF=0.025;EUR_AF=0.0915;SAS_AF=0.1022;AA=C|||;VT=SNP
8	4617310	rs142805500	C	T	100	PASS	AC=105;AF=0.0209665;AN=5008;NS=2504;DP=21162;EAS_AF=0;AMR_AF=0.1138;AFR_AF=0.0015;EUR_AF=0.0149;SAS_AF=0.0092;AA=C|||;VT=SNP
8	4617441	rs1673246	T	C	100	PASS	AC=1405;AF=0.280551;AN=5008;NS=2504;DP=21108;EAS_AF=0.0665;AMR_AF=0.1859;AFR_AF=0.5129;EUR_AF=0.2942;SAS_AF=0.2403;AA=T|||;VT=SNP
8	4617595	rs145510516	G	A	100	PASS	AC=60;AF=0.0119808;AN=5008;NS=2504;DP=19296;EAS_AF=0;AMR_AF=0.0331;AFR_AF=0.0015;EUR_AF=0.0298;SAS_AF=0.0051;AA=G|||;VT=SNP
8	4617778	rs1350307	A	G	100	PASS	AC=4051;AF=0.808906;AN=5008;NS=2504;DP=19366;EAS_AF=0.7798;AMR_AF=0.8573;AFR_AF=0.8419;EUR_AF=0.7624;SAS_AF=0.8078;AA=G|||;VT=SNP
8	4617810	rs1379326	T	C	100	PASS	AC=1648;AF=0.329073;AN=5008;NS=2504;DP=19299;EAS_AF=0.3462;AMR_AF=0.2983;AFR_AF=0.4017;EUR_AF=0.3062;SAS_AF=0.2587;AA=T|||;VT=SNP
8	4618156	rs79150251	G	C	100	PASS	AC=333;AF=0.0664936;AN=5008;NS=2504;DP=15980;EAS_AF=0.0298;AMR_AF=0.0634;AFR_AF=0.0325;EUR_AF=0.1223;SAS_AF=0.0951;AA=G|||;VT=SNP
8	4618190	rs6981893	T	C	100	PASS	AC=351;AF=0.0700879;AN=5008;NS=2504;DP=16502;EAS_AF=0.0298;AMR_AF=0.0648;AFR_AF=0.0454;EUR_AF=0.1223;SAS_AF=0.0951;AA=C|||;VT=SNP
8	4618197	rs2607553	C	T	100	PASS	AC=4010;AF=0.800719;AN=5008;NS=2504;DP=16579;EAS_AF=0.7798;AMR_AF=0.8617;AFR_AF=0.8003;EUR_AF=0.7724;SAS_AF=0.8088;AA=T|||;VT=SNP
8	4618256	rs73177520	A	C	100	PASS	AC=40;AF=0.00798722;AN=5008;NS=2504;DP=15517;EAS_AF=0;AMR_AF=0.0029;AFR_AF=0.003;EUR_AF=0.0298;SAS_AF=0.0041;AA=A|||;VT=SNP
8	4618380	rs1673243	A	G	100	PASS	AC=4075;AF=0.813698;AN=5008;NS=2504;DP=17023;EAS_AF=0.7798;AMR_AF=0.8703;AFR_AF=0.8419;EUR_AF=0.7763;SAS_AF=0.8088;AA=G|||;VT=SNP
8	4618409	rs77575729	A	G	100	PASS	AC=88;AF=0.0175719;AN=5008;NS=2504;DP=17603;EAS_AF=0.0595;AMR_AF=0.0072;AFR_AF=0.0008;EUR_AF=0.0119;SAS_AF=0.0102;AA=A|||;VT=SNP
8	4618522	rs6982167	A	T	100	PASS	AC=427;AF=0.0852636;AN=5008;NS=2504;DP=19893;EAS_AF=0.0288;AMR_AF=0.0663;AFR_AF=0.1029;EUR_AF=0.1223;SAS_AF=0.0951;AA=T|||;VT=SNP
8	4618602	rs12542163	T	A	100	PASS	AC=246;AF=0.0491214;AN=5008;NS=2504;DP=19696;EAS_AF=0.002;AMR_AF=0.1455;AFR_AF=0.0045;EUR_AF=0.0736;SAS_AF=0.0644;AA=T|||;VT=SNP
8	4618662	rs1379325	T	A	100	PASS	AC=920;AF=0.183706;AN=5008;NS=2504;DP=19119;EAS_AF=0.0347;AMR_AF=0.1138;AFR_AF=0.3638;EUR_AF=0.174;SAS_AF=0.1534;AA=T|||;VT=SNP
8	4618788	rs73177523	G	C	100	PASS	AC=428;AF=0.0854633;AN=5008;NS=2504;DP=18159;EAS_AF=0.0288;AMR_AF=0.0663;AFR_AF=0.1036;EUR_AF=0.1223;SAS_AF=0.0951;AA=G|||;VT=SNP
8	4619075	rs1676960	G	C	100	PASS	AC=887;AF=0.177117;AN=5008;NS=2504;DP=16204;EAS_AF=0.0347;AMR_AF=0.1095;AFR_AF=0.354;EUR_AF=0.168;SAS_AF=0.1421;AA=G|||;VT=SNP
8	4619105	rs1676961	G	A	100	PASS	AC=1161;AF=0.231829;AN=5008;NS=2504;DP=15821;EAS_AF=0.0595;AMR_AF=0.1571;AFR_AF=0.3873;EUR_AF=0.2555;SAS_AF=0.228;AA=G|||;VT=SNP
8	4619230	rs146171018	T	A	100	PASS	AC=60;AF=0.0119808;AN=5008;NS=2504;DP=16445;EAS_AF=0;AMR_AF=0.0331;AFR_AF=0.0015;EUR_AF=0.0298;SAS_AF=0.0051;AA=T|||;VT=SNP
8	4619380	rs140656909	T	C	100	PASS	AC=17;AF=0.00339457;AN=5008;NS=2504;DP=14781;EAS_AF=0;AMR_AF=0.0058;AFR_AF=0;EUR_AF=0.0099;SAS_AF=0.0031;AA=T|||;VT=SNP
8	4619604	rs17071221	T	C	100	PASS	AC=321;AF=0.0640974;AN=5008;NS=2504;DP=15944;EAS_AF=0.0456;AMR_AF=0.0764;AFR_AF=0.0219;EUR_AF=0.0924;SAS_AF=0.1022;AA=T|||;VT=SNP
8	4619626	rs1673240	T	C	100	PASS	AC=1081;AF=0.215855;AN=5008;NS=2504;DP=16219;EAS_AF=0.0337;AMR_AF=0.121;AFR_AF=0.4781;EUR_AF=0.1769;SAS_AF=0.1564;AA=T|||;VT=SNP
8	4619724	rs897826	T	G	100	PASS	AC=316;AF=0.063099;AN=5008;NS=2504;DP=15262;EAS_AF=0.0466;AMR_AF=0.0749;AFR_AF=0.0212;EUR_AF=0.0915;SAS_AF=0.0992;AA=T|||;VT=SNP
8	4620069	rs186714101	C	T	100	PASS	AC=13;AF=0.00259585;AN=5008;NS=2504;DP=17167;EAS_AF=0;AMR_AF=0.0014;AFR_AF=0.0015;EUR_AF=0.006;SAS_AF=0.0041;AA=C|||;VT=SNP
8	4620275	rs74459264	G	A	100	PASS	AC=84;AF=0.0167732;AN=5008;NS=2504;DP=18492;EAS_AF=0;AMR_AF=0.0288;AFR_AF=0.0023;EUR_AF=0.0537;SAS_AF=0.0072;AA=G|||;VT=SNP
8	4620348	rs147667711	C	T	100	PASS	AC=14;AF=0.00279553;AN=5008;NS=2504;DP=13378;EAS_AF=0;AMR_AF=0.0014;AFR_AF=0.0015;EUR_AF=0.007;SAS_AF=0.0041;AA=C|||;VT=SNP
8	4620617	rs28663399	A	G	100	PASS	AC=693;AF=0.138379;AN=5008;NS=2504;DP=17589;EAS_AF=0.3403;AMR_AF=0.1571;AFR_AF=0.0537;EUR_AF=0.0835;SAS_AF=0.0879;AA=G|||;VT=SNP
8	4620704	rs1673239	A	G	100	PASS	AC=3939;AF=0.786542;AN=5008;NS=2504;DP=19625;EAS_AF=0.7292;AMR_AF=0.8674;AFR_AF=0.789;EUR_AF=0.7555;SAS_AF=0.817;AA=G|||;VT=SNP
8	4620847	rs1676963	T	A	100	PASS	AC=3738;AF=0.746406;AN=5008;NS=2504;DP=19663;EAS_AF=0.6984;AMR_AF=0.8199;AFR_AF=0.8056;EUR_AF=0.672;SAS_AF=0.7403;AA=A|||;VT=SNP
8	4620909	rs17071232	G	A	100	PASS	AC=318;AF=0.0634984;AN=5008;NS=2504;DP=18620;EAS_AF=0.0446;AMR_AF=0.0749;AFR_AF=0.0091;EUR_AF=0.0924;SAS_AF=0.1186;AA=G|||;VT=SNP
8	4621017	rs7003205	A	G	100	PASS	AC=2097;AF=0.41873;AN=5008;NS=2504;DP=18206;EAS_AF=0.5625;AMR_AF=0.6081;AFR_AF=0.1785;EUR_AF=0.4155;SAS_AF=0.4642;AA=A|||;VT=SNP
8	4621873	rs7841289	T	A	100	PASS	AC=2448;AF=0.488818;AN=5008;NS=2504;DP=15404;EAS_AF=0.5942;AMR_AF=0.6671;AFR_AF=0.2723;EUR_AF=0.498;SAS_AF=0.5368;AA=T|||;VT=SNP
8	4622444	rs34522868	G	A	100	PASS	AC=2163;AF=0.431909;AN=5008;NS=2504;DP=13418;EAS_AF=0.5595;AMR_AF=0.6095;AFR_AF=0.236;EUR_AF=0.4135;SAS_AF=0.4581;AA=G|||;VT=SNP
8	4622531	rs17080162	T	C	100	PASS	AC=3795;AF=0.757788;AN=5008;NS=2504;DP=15901;EAS_AF=0.9196;AMR_AF=0.8156;AFR_AF=0.618;EUR_AF=0.7604;SAS_AF=0.7362;AA=C|||;VT=SNP
8	4622578	rs28678423	G	C	100	PASS	AC=354;AF=0.0706869;AN=5008;NS=2504;DP=16527;EAS_AF=0.0873;AMR_AF=0.0591;AFR_AF=0.0325;EUR_AF=0.0964;SAS_AF=0.0869;AA=G|||;VT=SNP
8	4622610	rs17419135	C	T	100	PASS	AC=2053;AF=0.409944;AN=5008;NS=2504;DP=16904;EAS_AF=0.5427;AMR_AF=0.6052;AFR_AF=0.1694;EUR_AF=0.4125;SAS_AF=0.4571;AA=C|||;VT=SNP
8	4622643	rs62484604	G	C	100	PASS	AC=1047;AF=0.209065;AN=5008;NS=2504;DP=16311;EAS_AF=0.2907;AMR_AF=0.1354;AFR_AF=0.1649;EUR_AF=0.2515;SAS_AF=0.1933;AA=G|||;VT=SNP
8	4622661	rs17080168	C	T	100	PASS	AC=3799;AF=0.758586;AN=5008;NS=2504;DP=15945;EAS_AF=0.9196;AMR_AF=0.8156;AFR_AF=0.6157;EUR_AF=0.7604;SAS_AF=0.7434;AA=T|||;VT=SNP
8	4622794	rs17080170	G	C	100	PASS	AC=316;AF=0.063099;AN=5008;NS=2504;DP=17908;EAS_AF=0.002;AMR_AF=0.0663;AFR_AF=0.0303;EUR_AF=0.1382;SAS_AF=0.091;AA=G|||;VT=SNP
8	4622885	rs11776753	G	A	100	PASS	AC=866;AF=0.172923;AN=5008;NS=2504;DP=19311;EAS_AF=0.2897;AMR_AF=0.1254;AFR_AF=0.0348;EUR_AF=0.2505;SAS_AF=0.1933;AA=G|||;VT=SNP
8	4622964	rs10866977	C	A	100	PASS	AC=2138;AF=0.426917;AN=5008;NS=2504;DP=19239;EAS_AF=0.5437;AMR_AF=0.6066;AFR_AF=0.2337;EUR_AF=0.4125;SAS_AF=0.455;AA=C|||;VT=SNP
8	4622994	rs75926024	A	G	100	PASS	AC=86;AF=0.0171725;AN=5008;NS=2504;DP=19547;EAS_AF=0.0575;AMR_AF=0.0072;AFR_AF=0.0008;EUR_AF=0.0119;SAS_AF=0.0102;AA=A|||;VT=SNP
8	4623156	rs10098840	C	G	100	PASS	AC=3804;AF=0.759585;AN=5008;NS=2504;DP=18719;EAS_AF=0.9236;AMR_AF=0.8156;AFR_AF=0.618;EUR_AF=0.7614;SAS_AF=0.7403;AA=G|||;VT=SNP
8	4623175	rs10098850	C	T	100	PASS	AC=2536;AF=0.50639;AN=5008;NS=2504;DP=18693;EAS_AF=0.5774;AMR_AF=0.6686;AFR_AF=0.3775;EUR_AF=0.496;SAS_AF=0.5031;AA=C|||;VT=SNP
8	4623411	rs4380961	C	A	100	PASS	AC=312;AF=0.0623003;AN=5008;NS=2504;DP=16326;EAS_AF=0.0437;AMR_AF=0.0749;AFR_AF=0.0091;EUR_AF=0.0924;SAS_AF=0.1135;AA=C|||;VT=SNP
8	4623437	rs7018382	A	G	100	PASS	AC=2571;AF=0.513379;AN=5008;NS=2504;DP=16876;EAS_AF=0.5784;AMR_AF=0.67;AFR_AF=0.3782;EUR_AF=0.497;SAS_AF=0.5348;AA=G|||;VT=SNP
8	4623613	rs6984639	T	G	100	PASS	AC=2799;AF=0.558906;AN=5008;NS=2504;DP=17505;EAS_AF=0.6379;AMR_AF=0.6988;AFR_AF=0.447;EUR_AF=0.5189;SAS_AF=0.5706;AA=G|||;VT=SNP
8	4623722	rs6999356	C	G	100	PASS	AC=2806;AF=0.560304;AN=5008;NS=2504;DP=19624;EAS_AF=0.6369;AMR_AF=0.696;AFR_AF=0.4561;EUR_AF=0.5179;SAS_AF=0.5695;AA=G|||;VT=SNP
8	4623869	rs6985100	T	C	100	PASS	AC=1498;AF=0.299121;AN=5008;NS=2504;DP=19079;EAS_AF=0.2758;AMR_AF=0.4726;AFR_AF=0.1135;EUR_AF=0.3459;SAS_AF=0.4029;AA=T|||;VT=SNP
8	4624000	rs6558914	C	T	100	PASS	AC=1347;AF=0.26897;AN=5008;NS=2504;DP=20297;EAS_AF=0.2927;AMR_AF=0.1974;AFR_AF=0.1868;EUR_AF=0.3887;SAS_AF=0.2832;AA=C|||;VT=SNP
8	4624009	rs6558915	G	T	100	PASS	AC=1032;AF=0.20607;AN=5008;NS=2504;DP=20278;EAS_AF=0.2877;AMR_AF=0.1297;AFR_AF=0.1573;EUR_AF=0.2505;SAS_AF=0.1963;AA=G|||;VT=SNP
8	4624015	rs6999715	C	A	100	PASS	AC=3098;AF=0.61861;AN=5008;NS=2504;DP=20229;EAS_AF=0.6786;AMR_AF=0.7608;AFR_AF=0.4773;EUR_AF=0.6024;SAS_AF=0.6636;AA=A|||;VT=SNP
8	4624230	rs7830263	C	G	100	PASS	AC=4114;AF=0.821486;AN=5008;NS=2504;DP=14837;EAS_AF=0.9256;AMR_AF=0.8804;AFR_AF=0.6422;EUR_AF=0.9026;SAS_AF=0.8313;AA=G|||;VT=SNP
8	4624319	rs17071250	A	G	100	PASS	AC=2665;AF=0.532149;AN=5008;NS=2504;DP=16318;EAS_AF=0.5774;AMR_AF=0.6801;AFR_AF=0.4281;EUR_AF=0.5149;SAS_AF=0.5389;AA=A|||;VT=SNP
8	4624423	rs73177548	G	A	100	PASS	AC=259;AF=0.0517173;AN=5008;NS=2504;DP=15620;EAS_AF=0.0347;AMR_AF=0.0504;AFR_AF=0.0234;EUR_AF=0.0835;SAS_AF=0.0757;AA=G|||;VT=SNP
8	4624661	rs75309279	G	C	100	PASS	AC=84;AF=0.0167732;AN=5008;NS=2504;DP=15596;EAS_AF=0.0556;AMR_AF=0.0072;AFR_AF=0.0008;EUR_AF=0.0119;SAS_AF=0.0102;AA=G|||;VT=SNP
8	4624973	rs2164906	T	C	100	PASS	AC=2661;AF=0.53135;AN=5008;NS=2504;DP=19041;EAS_AF=0.5744;AMR_AF=0.6801;AFR_AF=0.4334;EUR_AF=0.5119;SAS_AF=0.5337;AA=C|||;VT=SNP
8	4624983	rs2164905	G	A	100	PASS	AC=2661;AF=0.53135;AN=5008;NS=2504;DP=18815;EAS_AF=0.5744;AMR_AF=0.6801;AFR_AF=0.4334;EUR_AF=0.5119;SAS_AF=0.5337;AA=G|||;VT=SNP
8	4625002	rs2164904	G	A	100	PASS	AC=2228;AF=0.444888;AN=5008;NS=2504;DP=18126;EAS_AF=0.5397;AMR_AF=0.6124;AFR_AF=0.3011;EUR_AF=0.4145;SAS_AF=0.454;AA=G|||;VT=SNP
8	4625130	rs73177555	C	T	100	PASS	AC=47;AF=0.00938498;AN=5008;NS=2504;DP=19116;EAS_AF=0;AMR_AF=0.0115;AFR_AF=0;EUR_AF=0.0328;SAS_AF=0.0061;AA=C|||;VT=SNP
8	4625277	rs6991080	T	C	100	PASS	AC=2657;AF=0.530551;AN=5008;NS=2504;DP=19005;EAS_AF=0.5794;AMR_AF=0.6787;AFR_AF=0.4274;EUR_AF=0.5119;SAS_AF=0.5337;AA=C|||;VT=SNP
8	4625368	rs148822289	T	C	100	PASS	AC=23;AF=0.00459265;AN=5008;NS=2504;DP=19120;EAS_AF=0;AMR_AF=0.0014;AFR_AF=0;EUR_AF=0.0189;SAS_AF=0.0031;AA=T|||;VT=SNP
8	4625412	rs117240331	C	A	100	PASS	AC=84;AF=0.0167732;AN=5008;NS=2504;DP=17753;EAS_AF=0.0556;AMR_AF=0.0072;AFR_AF=0.0008;EUR_AF=0.0119;SAS_AF=0.0102;AA=C|||;VT=SNP
8	4625427	rs185890622	G	A	100	PASS	AC=51;AF=0.0101837;AN=5008;NS=2504;DP=17400;EAS_AF=0.001;AMR_AF=0.0072;AFR_AF=0.0008;EUR_AF=0.0099;SAS_AF=0.0348;AA=G|||;VT=SNP
8	4625656	rs6995494	T	C	100	PASS	AC=2322;AF=0.463658;AN=5008;NS=2504;DP=18756;EAS_AF=0.5427;AMR_AF=0.6254;AFR_AF=0.3707;EUR_AF=0.4294;SAS_AF=0.4284;AA=T|||;VT=SNP
8	4625732	rs10503276	G	A	100	PASS	AC=2368;AF=0.472843;AN=5008;NS=2504;DP=17888;EAS_AF=0.5417;AMR_AF=0.6297;AFR_AF=0.4047;EUR_AF=0.4294;SAS_AF=0.4274;AA=A|||;VT=SNP
8	4625778	rs10099673	T	G	100	PASS	AC=4118;AF=0.822284;AN=5008;NS=2504;DP=16049;EAS_AF=0.9683;AMR_AF=0.8847;AFR_AF=0.6354;EUR_AF=0.8439;SAS_AF=0.8579;AA=G|||;VT=SNP
8	4625799	rs76541973	A	C	100	PASS	AC=86;AF=0.0171725;AN=5008;NS=2504;DP=15872;EAS_AF=0.0575;AMR_AF=0.0072;AFR_AF=0.0008;EUR_AF=0.0119;SAS_AF=0.0102;AA=A|||;VT=SNP
8	4625847	rs17347376	G	A	100	PASS	AC=2335;AF=0.466254;AN=5008;NS=2504;DP=17420;EAS_AF=0.5417;AMR_AF=0.6254;AFR_AF=0.382;EUR_AF=0.4294;SAS_AF=0.4274;AA=A|||;VT=SNP
8	4625925	rs10503277	A	C	100	PASS	AC=2247;AF=0.448682;AN=5008;NS=2504;DP=20444;EAS_AF=0.5417;AMR_AF=0.6196;AFR_AF=0.298;EUR_AF=0.4274;SAS_AF=0.4571;AA=A|||;VT=SNP
8	4626017	rs6558916	C	G	100	PASS	AC=4453;AF=0.889177;AN=5008;NS=2504;DP=21703;EAS_AF=0.9712;AMR_AF=0.9568;AFR_AF=0.6657;EUR_AF=0.992;SAS_AF=0.953;AA=G|||;VT=SNP
8	4626145	rs12550274	C	T	100	PASS	AC=2314;AF=0.462061;AN=5008;NS=2504;DP=19102;EAS_AF=0.5407;AMR_AF=0.6239;AFR_AF=0.3691;EUR_AF=0.4284;SAS_AF=0.4264;AA=C|||;VT=SNP
8	4626164	rs10503278	G	A	100	PASS	AC=319;AF=0.0636981;AN=5008;NS=2504;DP=18558;EAS_AF=0.0456;AMR_AF=0.0706;AFR_AF=0.0197;EUR_AF=0.0815;SAS_AF=0.1186;AA=g|||;VT=SNP
8	4626245	rs7839896	C	G	100	PASS	AC=2441;AF=0.48742;AN=5008;NS=2504;DP=19492;EAS_AF=0.5972;AMR_AF=0.647;AFR_AF=0.4047;EUR_AF=0.4364;SAS_AF=0.4254;AA=G|||;VT=SNP
8	4626383	rs7840073	C	G	100	PASS	AC=2387;AF=0.476637;AN=5008;NS=2504;DP=19897;EAS_AF=0.5437;AMR_AF=0.6282;AFR_AF=0.4039;EUR_AF=0.4264;SAS_AF=0.4499;AA=G|||;VT=SNP
8	4626503	rs17419301	T	C	100	PASS	AC=14;AF=0.00279553;AN=5008;NS=2504;DP=20439;EAS_AF=0;AMR_AF=0.0029;AFR_AF=0;EUR_AF=0.0109;SAS_AF=0.001;AA=T|||;VT=SNP
8	4626560	rs10111155	C	T	100	PASS	AC=2173;AF=0.433906;AN=5008;NS=2504;DP=20853;EAS_AF=0.5407;AMR_AF=0.6153;AFR_AF=0.2821;EUR_AF=0.4135;SAS_AF=0.4213;AA=C|||;VT=SNP
8	4626569	rs62484605	T	G	100	PASS	AC=1227;AF=0.245008;AN=5008;NS=2504;DP=20748;EAS_AF=0.2956;AMR_AF=0.1931;AFR_AF=0.0651;EUR_AF=0.3917;SAS_AF=0.3221;AA=T|||;VT=SNP
8	4626694	rs74987287	A	G	100	PASS	AC=86;AF=0.0171725;AN=5008;NS=2504;DP=18722;EAS_AF=0.0575;AMR_AF=0.0072;AFR_AF=0.0008;EUR_AF=0.0119;SAS_AF=0.0102;AA=A|||;VT=SNP
8	4626927	rs10503279	C	T	100	PASS	AC=2067;AF=0.41274;AN=5008;NS=2504;DP=17512;EAS_AF=0.5407;AMR_AF=0.5922;AFR_AF=0.2322;EUR_AF=0.3917;SAS_AF=0.4192;AA=C|||;VT=SNP
8	4627197	rs17071260	T	C	100	PASS	AC=2231;AF=0.445487;AN=5008;NS=2504;DP=14866;EAS_AF=0.5437;AMR_AF=0.6023;AFR_AF=0.3411;EUR_AF=0.3946;SAS_AF=0.4264;AA=T|||;VT=SNP
8	4627302	rs10503280	T	C	100	PASS	AC=2357;AF=0.470647;AN=5008;NS=2504;DP=15155;EAS_AF=0.5437;AMR_AF=0.647;AFR_AF=0.3434;EUR_AF=0.4493;SAS_AF=0.4642;AA=C|||;VT=SNP
8	4627458	rs28634240	G	C	100	PASS	AC=2238;AF=0.446885;AN=5008;NS=2504;DP=14254;EAS_AF=0.5456;AMR_AF=0.5994;AFR_AF=0.3404;EUR_AF=0.3807;SAS_AF=0.4489;AA=G|||;VT=SNP
8	4627643	rs137875758	T	G	100	PASS	AC=87;AF=0.0173722;AN=5008;NS=2504;DP=10695;EAS_AF=0.0575;AMR_AF=0.0072;AFR_AF=0.0008;EUR_AF=0.0119;SAS_AF=0.0112;AA=T|||;VT=SNP
8	4627720	rs34866726	C	T	100	PASS	AC=2199;AF=0.439097;AN=5008;NS=2504;DP=7630;EAS_AF=0.5427;AMR_AF=0.598;AFR_AF=0.3389;EUR_AF=0.3777;SAS_AF=0.4182;AA=T|||;VT=SNP
8	4627806	rs34839121	G	A	100	PASS	AC=2199;AF=0.439097;AN=5008;NS=2504;DP=7266;EAS_AF=0.5427;AMR_AF=0.598;AFR_AF=0.3389;EUR_AF=0.3787;SAS_AF=0.4172;AA=A|||;VT=SNP
8	4627945	rs114638102	C	G	100	PASS	AC=102;AF=0.0203674;AN=5008;NS=2504;DP=8998;EAS_AF=0;AMR_AF=0.0317;AFR_AF=0.0015;EUR_AF=0.0636;SAS_AF=0.0143;AA=C|||;VT=SNP
8	4628012	rs55936283	A	T	100	PASS	AC=2055;AF=0.410343;AN=5008;NS=2504;DP=10859;EAS_AF=0.5427;AMR_AF=0.5865;AFR_AF=0.2186;EUR_AF=0.3757;SAS_AF=0.4438;AA=A|||;VT=SNP
8	4628700	rs117720005	G	A	100	PASS	AC=85;AF=0.0169728;AN=5008;NS=2504;DP=18772;EAS_AF=0.0565;AMR_AF=0.0072;AFR_AF=0.0008;EUR_AF=0.0119;SAS_AF=0.0102;AA=g|||;VT=SNP
8	4628843	rs17419350	G	C	100	PASS	AC=83;AF=0.0165735;AN=5008;NS=2504;DP=17186;EAS_AF=0;AMR_AF=0.0231;AFR_AF=0.0038;EUR_AF=0.0427;SAS_AF=0.0194;AA=G|||;VT=SNP
8	4628890	rs77735325	T	C	100	PASS	AC=21;AF=0.00419329;AN=5008;NS=2504;DP=18866;EAS_AF=0;AMR_AF=0.0058;AFR_AF=0.0008;EUR_AF=0.0119;SAS_AF=0.0041;AA=T|||;VT=SNP
8	4629117	rs62484606	G	C	100	PASS	AC=114;AF=0.0227636;AN=5008;NS=2504;DP=18758;EAS_AF=0;AMR_AF=0.0375;AFR_AF=0;EUR_AF=0.0755;SAS_AF=0.0123;AA=G|||;VT=SNP
8	4629141	rs78820690	G	A	100	PASS	AC=85;AF=0.0169728;AN=5008;NS=2504;DP=18377;EAS_AF=0.0565;AMR_AF=0.0072;AFR_AF=0.0008;EUR_AF=0.0119;SAS_AF=0.0102;AA=A|||;VT=SNP
8	4629231	rs117602695	T	A	100	PASS	AC=85;AF=0.0169728;AN=5008;NS=2504;DP=18310;EAS_AF=0.0565;AMR_AF=0.0072;AFR_AF=0.0008;EUR_AF=0.0119;SAS_AF=0.0102;AA=T|||;VT=SNP
8	4629396	rs75625179	A	T	100	PASS	AC=87;AF=0.0173722;AN=5008;NS=2504;DP=18645;EAS_AF=0.0575;AMR_AF=0.0072;AFR_AF=0.0008;EUR_AF=0.0119;SAS_AF=0.0112;AA=T|||;VT=SNP
8	4629475	rs77325938	C	G	100	PASS	AC=93;AF=0.0185703;AN=5008;NS=2504;DP=18105;EAS_AF=0.0585;AMR_AF=0.0072;AFR_AF=0.0008;EUR_AF=0.0119;SAS_AF=0.0164;AA=t|||;VT=SNP
8	4629634	rs56134785	G	A	100	PASS	AC=28;AF=0.00559105;AN=5008;NS=2504;DP=17157;EAS_AF=0;AMR_AF=0.0014;AFR_AF=0.0023;EUR_AF=0.0209;SAS_AF=0.0031;AA=G|||;VT=SNP
8	4629684	rs7816044	A	T	100	PASS	AC=4121;AF=0.822883;AN=5008;NS=2504;DP=17958;EAS_AF=0.9633;AMR_AF=0.8847;AFR_AF=0.6422;EUR_AF=0.8429;SAS_AF=0.8579;AA=T|||;VT=SNP
8	4629686	rs11783524	G	C	100	PASS	AC=1639;AF=0.327276;AN=5008;NS=2504;DP=18078;EAS_AF=0.2202;AMR_AF=0.5;AFR_AF=0.1846;EUR_AF=0.4006;SAS_AF=0.4325;AA=G|||;VT=SNP
8	4629731	rs35720140	C	A	100	PASS	AC=1738;AF=0.347045;AN=5008;NS=2504;DP=18340;EAS_AF=0.2798;AMR_AF=0.5058;AFR_AF=0.208;EUR_AF=0.4125;SAS_AF=0.4243;AA=C|||;VT=SNP
8	4629795	rs35109252	G	A	100	PASS	AC=1647;AF=0.328874;AN=5008;NS=2504;DP=19156;EAS_AF=0.2222;AMR_AF=0.4971;AFR_AF=0.2057;EUR_AF=0.3986;SAS_AF=0.4141;AA=G|||;VT=SNP
8	4630109	rs75573584	T	C	100	PASS	AC=93;AF=0.0185703;AN=5008;NS=2504;DP=16232;EAS_AF=0.0635;AMR_AF=0.0072;AFR_AF=0.0008;EUR_AF=0.0119;SAS_AF=0.0112;AA=T|||;VT=SNP
8	4630124	rs2164903	T	A	100	PASS	AC=1704;AF=0.340256;AN=5008;NS=2504;DP=15702;EAS_AF=0.2401;AMR_AF=0.4784;AFR_AF=0.267;EUR_AF=0.3618;SAS_AF=0.4223;AA=T|||;VT=SNP
8	4630450	rs2118570	C	T	100	PASS	AC=4108;AF=0.820288;AN=5008;NS=2504;DP=17744;EAS_AF=0.9623;AMR_AF=0.879;AFR_AF=0.646;EUR_AF=0.829;SAS_AF=0.8589;AA=T|||;VT=SNP
8	4630503	rs9657401	A	G	100	PASS	AC=1030;AF=0.205671;AN=5008;NS=2504;DP=18263;EAS_AF=0.3641;AMR_AF=0.1945;AFR_AF=0.1838;EUR_AF=0.1501;SAS_AF=0.137;AA=G|||;VT=SNP
8	4630529	rs9657402	A	C	100	PASS	AC=695;AF=0.138778;AN=5008;NS=2504;DP=17977;EAS_AF=0.3671;AMR_AF=0.1542;AFR_AF=0.0325;EUR_AF=0.0845;SAS_AF=0.092;AA=A|||;VT=SNP
8	4630628	rs2164902	T	G	100	PASS	AC=1673;AF=0.334065;AN=5008;NS=2504;DP=17333;EAS_AF=0.2242;AMR_AF=0.4928;AFR_AF=0.2141;EUR_AF=0.3748;SAS_AF=0.455;AA=T|||;VT=SNP
8	4630930	rs9644369	G	A	100	PASS	AC=918;AF=0.183307;AN=5008;NS=2504;DP=18031;EAS_AF=0.2688;AMR_AF=0.1023;AFR_AF=0.1649;EUR_AF=0.1948;SAS_AF=0.1656;AA=G|||;VT=SNP
8	4630960	rs67990550	G	C	100	PASS	AC=1551;AF=0.309704;AN=5008;NS=2504;DP=18122;EAS_AF=0.2232;AMR_AF=0.4899;AFR_AF=0.1248;EUR_AF=0.3767;SAS_AF=0.4519;AA=G|||;VT=SNP
8	4631002	rs12548690	G	A	100	PASS	AC=172;AF=0.034345;AN=5008;NS=2504;DP=18802;EAS_AF=0.0258;AMR_AF=0.0375;AFR_AF=0.0083;EUR_AF=0.0736;SAS_AF=0.0358;AA=G|||;VT=SNP
8	4631106	rs10091902	T	C	100	PASS	AC=1018;AF=0.203275;AN=5008;NS=2504;DP=18139;EAS_AF=0.3681;AMR_AF=0.1931;AFR_AF=0.1702;EUR_AF=0.1531;SAS_AF=0.137;AA=T|||;VT=SNP
8	4631249	rs17347502	A	G	100	PASS	AC=1653;AF=0.330072;AN=5008;NS=2504;DP=17832;EAS_AF=0.2391;AMR_AF=0.5;AFR_AF=0.205;EUR_AF=0.3847;SAS_AF=0.4162;AA=A|||;VT=SNP
8	4631405	rs13256305	A	T	100	PASS	AC=741;AF=0.147963;AN=5008;NS=2504;DP=18198;EAS_AF=0.2708;AMR_AF=0.0951;AFR_AF=0.0325;EUR_AF=0.1938;SAS_AF=0.1677;AA=A|||;VT=SNP
8	4631409	rs79681206	G	T	100	PASS	AC=92;AF=0.0183706;AN=5008;NS=2504;DP=18045;EAS_AF=0.0635;AMR_AF=0.0072;AFR_AF=0.0008;EUR_AF=0.0119;SAS_AF=0.0102;AA=G|||;VT=SNP
8	4631486	rs28701574	G	C	100	PASS	AC=1605;AF=0.320487;AN=5008;NS=2504;DP=15178;EAS_AF=0.2202;AMR_AF=0.4914;AFR_AF=0.1884;EUR_AF=0.3738;SAS_AF=0.4264;AA=G|||;VT=SNP
8	4631574	rs2407593	C	G	100	PASS	AC=2844;AF=0.567891;AN=5008;NS=2504;DP=15364;EAS_AF=0.6508;AMR_AF=0.6988;AFR_AF=0.4501;EUR_AF=0.5368;SAS_AF=0.5808;AA=G|||;VT=SNP
8	4631882	rs77045365	G	C	100	PASS	AC=88;AF=0.0175719;AN=5008;NS=2504;DP=15290;EAS_AF=0.0595;AMR_AF=0.0072;AFR_AF=0.0008;EUR_AF=0.0119;SAS_AF=0.0102;AA=G|||;VT=SNP
8	4631905	rs17419398	G	C	100	PASS	AC=1551;AF=0.309704;AN=5008;NS=2504;DP=15488;EAS_AF=0.2212;AMR_AF=0.4712;AFR_AF=0.1679;EUR_AF=0.3658;SAS_AF=0.4202;AA=G|||;VT=SNP
8	4632105	rs10105707	G	T	100	PASS	AC=286;AF=0.0571086;AN=5008;NS=2504;DP=18494;EAS_AF=0.0347;AMR_AF=0.0548;AFR_AF=0.0628;EUR_AF=0.0835;SAS_AF=0.047;AA=A|||;VT=SNP
8	4632130	rs117129617	T	C	100	PASS	AC=7;AF=0.00139776;AN=5008;NS=2504;DP=18310;EAS_AF=0;AMR_AF=0.0014;AFR_AF=0;EUR_AF=0.006;SAS_AF=0;AA=T|||;VT=SNP
8	4632499	rs1466309	C	T	100	PASS	AC=4447;AF=0.887979;AN=5008;NS=2504;DP=17064;EAS_AF=0.9633;AMR_AF=0.9524;AFR_AF=0.68;EUR_AF=0.9801;SAS_AF=0.9509;AA=T|||;VT=SNP
8	4632865	rs58699153	A	T	100	PASS	AC=1051;AF=0.209864;AN=5008;NS=2504;DP=15683;EAS_AF=0.3462;AMR_AF=0.1585;AFR_AF=0.2118;EUR_AF=0.164;SAS_AF=0.1503;AA=T|||;VT=SNP
8	4632872	rs57157386	G	A	100	PASS	AC=962;AF=0.192093;AN=5008;NS=2504;DP=15625;EAS_AF=0.2877;AMR_AF=0.1499;AFR_AF=0.211;EUR_AF=0.1521;SAS_AF=0.1391;AA=g|||;VT=SNP
8	4633052	rs17071280	C	G	100	PASS	AC=1103;AF=0.220248;AN=5008;NS=2504;DP=17458;EAS_AF=0.2867;AMR_AF=0.1585;AFR_AF=0.3139;EUR_AF=0.1521;SAS_AF=0.1391;AA=C|||;VT=SNP
8	4633314	rs7835351	T	C	100	PASS	AC=4453;AF=0.889177;AN=5008;NS=2504;DP=16739;EAS_AF=0.9643;AMR_AF=0.9539;AFR_AF=0.6808;EUR_AF=0.9811;SAS_AF=0.953;AA=G|||;VT=SNP
8	4633387	rs7835487	T	C	100	PASS	AC=976;AF=0.194888;AN=5008;NS=2504;DP=18060;EAS_AF=0.2857;AMR_AF=0.1513;AFR_AF=0.2216;EUR_AF=0.1531;SAS_AF=0.1391;AA=T|||;VT=SNP
8	4633396	rs35262936	G	C	100	PASS	AC=32;AF=0.00638978;AN=5008;NS=2504;DP=18596;EAS_AF=0;AMR_AF=0.013;AFR_AF=0.0015;EUR_AF=0.0159;SAS_AF=0.0051;AA=G|||;VT=SNP
8	4633502	rs80086029	G	C	100	PASS	AC=87;AF=0.0173722;AN=5008;NS=2504;DP=18161;EAS_AF=0.0585;AMR_AF=0.0072;AFR_AF=0.0008;EUR_AF=0.0119;SAS_AF=0.0102;AA=G|||;VT=SNP
8	4633757	rs186012121	T	C	100	PASS	AC=20;AF=0.00399361;AN=5008;NS=2504;DP=18241;EAS_AF=0;AMR_AF=0.0058;AFR_AF=0.0008;EUR_AF=0.0109;SAS_AF=0.0041;AA=T|||;VT=SNP
8	4633814	rs10107565	A	G	100	PASS	AC=986;AF=0.196885;AN=5008;NS=2504;DP=18736;EAS_AF=0.3085;AMR_AF=0.1499;AFR_AF=0.2133;EUR_AF=0.1521;SAS_AF=0.1391;AA=A|||;VT=SNP
8	4634219	rs7007045	A	G	100	PASS	AC=992;AF=0.198083;AN=5008;NS=2504;DP=17424;EAS_AF=0.3065;AMR_AF=0.1499;AFR_AF=0.2194;EUR_AF=0.1521;SAS_AF=0.1391;AA=A|||;VT=SNP
8	4634400	rs7011207	T	C	100	PASS	AC=1642;AF=0.327875;AN=5008;NS=2504;DP=17103;EAS_AF=0.3125;AMR_AF=0.4899;AFR_AF=0.1362;EUR_AF=0.3767;SAS_AF=0.4376;AA=T|||;VT=SNP
8	4634415	rs6986423	G	T	100	PASS	AC=2676;AF=0.534345;AN=5008;NS=2504;DP=17364;EAS_AF=0.5913;AMR_AF=0.6369;AFR_AF=0.441;EUR_AF=0.5318;SAS_AF=0.5317;AA=T|||;VT=SNP
8	4634442	rs6991415	C	G	100	PASS	AC=952;AF=0.190096;AN=5008;NS=2504;DP=17528;EAS_AF=0.3056;AMR_AF=0.1484;AFR_AF=0.1906;EUR_AF=0.1521;SAS_AF=0.1391;AA=C|||;VT=SNP
8	4634475	rs6991428	C	T	100	PASS	AC=3202;AF=0.639377;AN=5008;NS=2504;DP=17454;EAS_AF=0.497;AMR_AF=0.7853;AFR_AF=0.4569;EUR_AF=0.8062;SAS_AF=0.7577;AA=C|||;VT=SNP
8	4634500	rs79625459	C	T	100	PASS	AC=86;AF=0.0171725;AN=5008;NS=2504;DP=17885;EAS_AF=0.0585;AMR_AF=0.0072;AFR_AF=0.0008;EUR_AF=0.0109;SAS_AF=0.0102;AA=C|||;VT=SNP
8	4634573	rs11136769	C	A	100	PASS	AC=1540;AF=0.307508;AN=5008;NS=2504;DP=18695;EAS_AF=0.3115;AMR_AF=0.4625;AFR_AF=0.0893;EUR_AF=0.3668;SAS_AF=0.4274;AA=C|||;VT=SNP
8	4634731	rs10503281	C	G	100	PASS	AC=970;AF=0.19369;AN=5008;NS=2504;DP=19784;EAS_AF=0.3085;AMR_AF=0.147;AFR_AF=0.205;EUR_AF=0.1491;SAS_AF=0.1391;AA=G|||;VT=SNP
8	4634742	rs11136770	T	A	100	PASS	AC=1613;AF=0.322085;AN=5008;NS=2504;DP=19712;EAS_AF=0.3115;AMR_AF=0.4697;AFR_AF=0.1316;EUR_AF=0.3708;SAS_AF=0.4356;AA=t|||;VT=SNP
8	4634925	rs56959429	G	A	100	PASS	AC=990;AF=0.197684;AN=5008;NS=2504;DP=19902;EAS_AF=0.3075;AMR_AF=0.1499;AFR_AF=0.2171;EUR_AF=0.1521;SAS_AF=0.1391;AA=G|||;VT=SNP
8	4635047	rs11136771	A	G	100	PASS	AC=941;AF=0.187899;AN=5008;NS=2504;DP=21060;EAS_AF=0.3661;AMR_AF=0.1513;AFR_AF=0.1188;EUR_AF=0.163;SAS_AF=0.1493;AA=A|||;VT=SNP
8	4635091	rs79244740	T	C	100	PASS	AC=87;AF=0.0173722;AN=5008;NS=2504;DP=22185;EAS_AF=0.0595;AMR_AF=0.0072;AFR_AF=0.0008;EUR_AF=0.0109;SAS_AF=0.0102;AA=T|||;VT=SNP
8	4635199	rs117190092	G	A	100	PASS	AC=86;AF=0.0171725;AN=5008;NS=2504;DP=21634;EAS_AF=0.0585;AMR_AF=0.0072;AFR_AF=0.0008;EUR_AF=0.0109;SAS_AF=0.0102;AA=G|||;VT=SNP
8	4635205	rs11136772	A	G	100	PASS	AC=942;AF=0.188099;AN=5008;NS=2504;DP=21953;EAS_AF=0.3671;AMR_AF=0.1513;AFR_AF=0.118;EUR_AF=0.164;SAS_AF=0.1493;AA=A|||;VT=SNP
8	4635345	rs12676164	C	T	100	PASS	AC=918;AF=0.183307;AN=5008;NS=2504;DP=18908;EAS_AF=0.3442;AMR_AF=0.1513;AFR_AF=0.1172;EUR_AF=0.164;SAS_AF=0.1493;AA=T|||;VT=SNP
8	4635373	rs6992941	C	G	100	PASS	AC=2650;AF=0.529153;AN=5008;NS=2504;DP=18231;EAS_AF=0.5992;AMR_AF=0.6369;AFR_AF=0.4085;EUR_AF=0.5358;SAS_AF=0.5368;AA=G|||;VT=SNP
8	4635494	rs78429997	G	T	100	PASS	AC=940;AF=0.1877;AN=5008;NS=2504;DP=16984;EAS_AF=0.3671;AMR_AF=0.1513;AFR_AF=0.1172;EUR_AF=0.162;SAS_AF=0.1503;AA=T|||;VT=SNP
8	4635495	rs80266136	G	T	100	PASS	AC=836;AF=0.166933;AN=5008;NS=2504;DP=16977;EAS_AF=0.3085;AMR_AF=0.1412;AFR_AF=0.1067;EUR_AF=0.1481;SAS_AF=0.1401;AA=G|||;VT=SNP
8	4635553	rs17432165	A	G	100	PASS	AC=404;AF=0.0806709;AN=5008;NS=2504;DP=16878;EAS_AF=0.0734;AMR_AF=0.1239;AFR_AF=0.0144;EUR_AF=0.1074;SAS_AF=0.1196;AA=A|||;VT=SNP
8	4635690	rs17071298	A	G	100	PASS	AC=944;AF=0.188498;AN=5008;NS=2504;DP=13719;EAS_AF=0.3671;AMR_AF=0.1513;AFR_AF=0.1188;EUR_AF=0.165;SAS_AF=0.1493;AA=A|||;VT=SNP
8	4635703	rs75048748	T	G	100	PASS	AC=87;AF=0.0173722;AN=5008;NS=2504;DP=13702;EAS_AF=0.0585;AMR_AF=0.0072;AFR_AF=0.0015;EUR_AF=0.0109;SAS_AF=0.0102;AA=T|||;VT=SNP
8	4635878	rs2045398	G	C	100	PASS	AC=2698;AF=0.538738;AN=5008;NS=2504;DP=15219;EAS_AF=0.6746;AMR_AF=0.6297;AFR_AF=0.3464;EUR_AF=0.5467;SAS_AF=0.5859;AA=C|||;VT=SNP
8	4635890	rs17071303	A	C	100	PASS	AC=1029;AF=0.205471;AN=5008;NS=2504;DP=15572;EAS_AF=0.3621;AMR_AF=0.1542;AFR_AF=0.1846;EUR_AF=0.165;SAS_AF=0.1503;AA=A|||;VT=SNP
8	4635908	rs2045397	A	C	100	PASS	AC=1676;AF=0.334665;AN=5008;NS=2504;DP=15887;EAS_AF=0.3105;AMR_AF=0.4798;AFR_AF=0.1619;EUR_AF=0.3867;SAS_AF=0.4366;AA=A|||;VT=SNP
8	4635960	rs28556783	G	C	100	PASS	AC=582;AF=0.116214;AN=5008;NS=2504;DP=17041;EAS_AF=0.2867;AMR_AF=0.1095;AFR_AF=0.0552;EUR_AF=0.0835;SAS_AF=0.0613;AA=G|||;VT=SNP
8	4635994	rs117669382	T	G	100	PASS	AC=79;AF=0.0157748;AN=5008;NS=2504;DP=18686;EAS_AF=0;AMR_AF=0.0245;AFR_AF=0.0015;EUR_AF=0.0487;SAS_AF=0.0112;AA=t|||;VT=SNP
8	4636093	rs17071304	A	G	100	PASS	AC=1389;AF=0.277356;AN=5008;NS=2504;DP=18276;EAS_AF=0.38;AMR_AF=0.2723;AFR_AF=0.2095;EUR_AF=0.2664;SAS_AF=0.2781;AA=A|||;VT=SNP
8	4636256	rs11136773	A	C	100	PASS	AC=430;AF=0.0858626;AN=5008;NS=2504;DP=18663;EAS_AF=0.0744;AMR_AF=0.1311;AFR_AF=0.0151;EUR_AF=0.1243;SAS_AF=0.1217;AA=A|||;VT=SNP
8	4636474	rs73177596	C	T	100	PASS	AC=48;AF=0.00958466;AN=5008;NS=2504;DP=18484;EAS_AF=0;AMR_AF=0.0115;AFR_AF=0;EUR_AF=0.0338;SAS_AF=0.0061;AA=C|||;VT=SNP
8	4636519	rs17071305	A	G	100	PASS	AC=726;AF=0.144968;AN=5008;NS=2504;DP=17433;EAS_AF=0.3681;AMR_AF=0.1167;AFR_AF=0.0575;EUR_AF=0.0944;SAS_AF=0.1053;AA=A|||;VT=SNP
8	4636715	rs4369008	T	C	100	PASS	AC=720;AF=0.14377;AN=5008;NS=2504;DP=6649;EAS_AF=0.3681;AMR_AF=0.1153;AFR_AF=0.0552;EUR_AF=0.0944;SAS_AF=0.1033;AA=T|||;VT=SNP
8	4636731	rs4270984	T	G	100	PASS	AC=722;AF=0.144169;AN=5008;NS=2504;DP=9536;EAS_AF=0.3681;AMR_AF=0.1138;AFR_AF=0.0575;EUR_AF=0.0944;SAS_AF=0.1033;AA=T|||;VT=SNP
8	4636733	rs4270985	A	G	100	PASS	AC=722;AF=0.144169;AN=5008;NS=2504;DP=9890;EAS_AF=0.3681;AMR_AF=0.1138;AFR_AF=0.0575;EUR_AF=0.0944;SAS_AF=0.1033;AA=A|||;VT=SNP
8	4636804	rs17432227	G	T	100	PASS	AC=203;AF=0.0405351;AN=5008;NS=2504;DP=15232;EAS_AF=0;AMR_AF=0.036;AFR_AF=0.0492;EUR_AF=0.0666;SAS_AF=0.047;AA=G|||;VT=SNP
8	4636826	rs4369004	A	G	100	PASS	AC=725;AF=0.144768;AN=5008;NS=2504;DP=14976;EAS_AF=0.3681;AMR_AF=0.1167;AFR_AF=0.0575;EUR_AF=0.0944;SAS_AF=0.1043;AA=T|||;VT=SNP
8	4636905	rs4372021	C	T	100	PASS	AC=726;AF=0.144968;AN=5008;NS=2504;DP=15392;EAS_AF=0.3482;AMR_AF=0.1182;AFR_AF=0.0719;EUR_AF=0.0944;SAS_AF=0.1053;AA=C|||;VT=SNP
8	4637015	rs10081535	G	A	100	PASS	AC=640;AF=0.127796;AN=5008;NS=2504;DP=17234;EAS_AF=0.3095;AMR_AF=0.1095;AFR_AF=0.0567;EUR_AF=0.0835;SAS_AF=0.0951;AA=G|||;VT=SNP
8	4637099	rs17071306	T	C	100	PASS	AC=449;AF=0.0896565;AN=5008;NS=2504;DP=17356;EAS_AF=0.0724;AMR_AF=0.1311;AFR_AF=0.0136;EUR_AF=0.1352;SAS_AF=0.1339;AA=T|||;VT=SNP
8	4637102	rs10081546	C	T	100	PASS	AC=722;AF=0.144169;AN=5008;NS=2504;DP=17174;EAS_AF=0.3661;AMR_AF=0.1167;AFR_AF=0.0575;EUR_AF=0.0944;SAS_AF=0.1033;AA=T|||;VT=SNP
8	4637169	rs10081548	C	G	100	PASS	AC=394;AF=0.0786741;AN=5008;NS=2504;DP=16430;EAS_AF=0.0962;AMR_AF=0.0576;AFR_AF=0.0567;EUR_AF=0.0934;SAS_AF=0.09;AA=c|||;VT=SNP
8	4637282	rs10081537	G	C	100	PASS	AC=993;AF=0.198283;AN=5008;NS=2504;DP=15953;EAS_AF=0.3681;AMR_AF=0.1556;AFR_AF=0.1793;EUR_AF=0.162;SAS_AF=0.1166;AA=G|||;VT=SNP
8	4637339	rs79366782	G	C	100	PASS	AC=86;AF=0.0171725;AN=5008;NS=2504;DP=16707;EAS_AF=0.0595;AMR_AF=0.0072;AFR_AF=0.0008;EUR_AF=0.0109;SAS_AF=0.0092;AA=G|||;VT=SNP
8	4637341	rs79527194	A	G	100	PASS	AC=25;AF=0.00499201;AN=5008;NS=2504;DP=16724;EAS_AF=0;AMR_AF=0;AFR_AF=0;EUR_AF=0.0129;SAS_AF=0.0123;AA=A|||;VT=SNP
8	4637472	rs10081540	G	C	100	PASS	AC=1073;AF=0.214257;AN=5008;NS=2504;DP=16998;EAS_AF=0.3641;AMR_AF=0.1628;AFR_AF=0.2405;EUR_AF=0.161;SAS_AF=0.1155;AA=C|||;VT=SNP
8	4637474	rs73179603	C	A	100	PASS	AC=48;AF=0.00958466;AN=5008;NS=2504;DP=17031;EAS_AF=0;AMR_AF=0.0115;AFR_AF=0;EUR_AF=0.0338;SAS_AF=0.0061;AA=C|||;VT=SNP
8	4637479	rs139185815	T	C	100	PASS	AC=86;AF=0.0171725;AN=5008;NS=2504;DP=17212;EAS_AF=0.0585;AMR_AF=0.0072;AFR_AF=0.0015;EUR_AF=0.0109;SAS_AF=0.0092;AA=T|||;VT=SNP
8	4637653	rs4875380	C	T	100	PASS	AC=4290;AF=0.856629;AN=5008;NS=2504;DP=18149;EAS_AF=0.8651;AMR_AF=0.9467;AFR_AF=0.6762;EUR_AF=0.9841;SAS_AF=0.8967;AA=T|||;VT=SNP
8	4637667	rs4875117	A	C	100	PASS	AC=3490;AF=0.696885;AN=5008;NS=2504;DP=18559;EAS_AF=0.7639;AMR_AF=0.8213;AFR_AF=0.4939;EUR_AF=0.7525;SAS_AF=0.7566;AA=C|||;VT=SNP
8	4637797	rs17071319	G	A	100	PASS	AC=42;AF=0.00838658;AN=5008;NS=2504;DP=17046;EAS_AF=0.001;AMR_AF=0.0101;AFR_AF=0.0008;EUR_AF=0.0229;SAS_AF=0.0102;AA=G|||;VT=SNP
8	4637817	rs80180207	T	C	100	PASS	AC=85;AF=0.0169728;AN=5008;NS=2504;DP=17037;EAS_AF=0.0585;AMR_AF=0.0072;AFR_AF=0.0008;EUR_AF=0.0109;SAS_AF=0.0092;AA=T|||;VT=SNP
8	4637927	rs4875381	T	C	100	PASS	AC=710;AF=0.141773;AN=5008;NS=2504;DP=15621;EAS_AF=0.369;AMR_AF=0.1167;AFR_AF=0.0688;EUR_AF=0.0944;SAS_AF=0.0726;AA=C|||;VT=SNP
8	4638014	rs4875382	C	T	100	PASS	AC=621;AF=0.124002;AN=5008;NS=2504;DP=16181;EAS_AF=0.3095;AMR_AF=0.1095;AFR_AF=0.0681;EUR_AF=0.0835;SAS_AF=0.0603;AA=C|||;VT=SNP
8	4638038	rs4875383	C	T	100	PASS	AC=706;AF=0.140974;AN=5008;NS=2504;DP=16168;EAS_AF=0.3681;AMR_AF=0.1167;AFR_AF=0.0688;EUR_AF=0.0944;SAS_AF=0.0695;AA=T|||;VT=SNP
8	4638047	rs75391275	C	G	100	PASS	AC=85;AF=0.0169728;AN=5008;NS=2504;DP=16295;EAS_AF=0.0585;AMR_AF=0.0072;AFR_AF=0.0008;EUR_AF=0.0109;SAS_AF=0.0092;AA=C|||;VT=SNP
8	4638212	rs28535972	A	G	100	PASS	AC=729;AF=0.145567;AN=5008;NS=2504;DP=14756;EAS_AF=0.371;AMR_AF=0.1153;AFR_AF=0.0545;EUR_AF=0.0974;SAS_AF=0.1074;AA=A|||;VT=SNP
8	4638459	rs73179605	T	A	100	PASS	AC=708;AF=0.141374;AN=5008;NS=2504;DP=21072;EAS_AF=0.3661;AMR_AF=0.1167;AFR_AF=0.0688;EUR_AF=0.0974;SAS_AF=0.0706;AA=A|||;VT=SNP
8	4638554	rs17432254	C	G	100	PASS	AC=383;AF=0.0764776;AN=5008;NS=2504;DP=20967;EAS_AF=0.0972;AMR_AF=0.0576;AFR_AF=0.0688;EUR_AF=0.0964;SAS_AF=0.0583;AA=G|||;VT=SNP
8	4638594	rs17071320	G	A	100	PASS	AC=710;AF=0.141773;AN=5008;NS=2504;DP=19956;EAS_AF=0.3671;AMR_AF=0.1196;AFR_AF=0.0681;EUR_AF=0.0974;SAS_AF=0.0706;AA=G|||;VT=SNP
8	4638665	rs73179606	C	T	100	PASS	AC=535;AF=0.106829;AN=5008;NS=2504;DP=19854;EAS_AF=0.0962;AMR_AF=0.0663;AFR_AF=0.1558;EUR_AF=0.0964;SAS_AF=0.091;AA=C|||;VT=SNP
8	4638706	rs10503282	A	G	100	PASS	AC=740;AF=0.147764;AN=5008;NS=2504;DP=19009;EAS_AF=0.3671;AMR_AF=0.1167;AFR_AF=0.0673;EUR_AF=0.0974;SAS_AF=0.1043;AA=G|||;VT=SNP
8	4638836	rs17071321	C	T	100	PASS	AC=740;AF=0.147764;AN=5008;NS=2504;DP=20042;EAS_AF=0.3651;AMR_AF=0.1167;AFR_AF=0.0688;EUR_AF=0.0974;SAS_AF=0.1043;AA=T|||;VT=SNP
8	4638939	rs73179609	C	T	100	PASS	AC=742;AF=0.148163;AN=5008;NS=2504;DP=19556;EAS_AF=0.3671;AMR_AF=0.1167;AFR_AF=0.0688;EUR_AF=0.0974;SAS_AF=0.1043;AA=T|||;VT=SNP
8	4639028	rs56191817	A	T	100	PASS	AC=24;AF=0.00479233;AN=5008;NS=2504;DP=20013;EAS_AF=0;AMR_AF=0.0101;AFR_AF=0.0015;EUR_AF=0.0119;SAS_AF=0.0031;AA=A|||;VT=SNP
8	4639285	rs10081503	A	G	100	PASS	AC=1065;AF=0.21266;AN=5008;NS=2504;DP=18922;EAS_AF=0.37;AMR_AF=0.1599;AFR_AF=0.1997;EUR_AF=0.166;SAS_AF=0.1534;AA=G|||;VT=SNP
8	4639377	rs10081504	A	G	100	PASS	AC=418;AF=0.0834665;AN=5008;NS=2504;DP=19094;EAS_AF=0.0972;AMR_AF=0.0576;AFR_AF=0.0688;EUR_AF=0.0964;SAS_AF=0.0941;AA=A|||;VT=SNP
8	4639657	rs77378338	G	C	100	PASS	AC=86;AF=0.0171725;AN=5008;NS=2504;DP=17150;EAS_AF=0.0585;AMR_AF=0.0072;AFR_AF=0.0015;EUR_AF=0.0109;SAS_AF=0.0092;AA=G|||;VT=SNP
8	4639712	rs10103129	A	G	100	PASS	AC=743;AF=0.148363;AN=5008;NS=2504;DP=17234;EAS_AF=0.3681;AMR_AF=0.1167;AFR_AF=0.0688;EUR_AF=0.0974;SAS_AF=0.1043;AA=A|||;VT=SNP
8	4639828	rs10087938	G	A	100	PASS	AC=740;AF=0.147764;AN=5008;NS=2504;DP=18245;EAS_AF=0.3651;AMR_AF=0.1167;AFR_AF=0.0688;EUR_AF=0.0974;SAS_AF=0.1043;AA=A|||;VT=SNP
8	4639956	rs10106456	T	C	100	PASS	AC=593;AF=0.118411;AN=5008;NS=2504;DP=15850;EAS_AF=0.3065;AMR_AF=0.1081;AFR_AF=0.0219;EUR_AF=0.0865;SAS_AF=0.0951;AA=t|||;VT=SNP
8	4640229	rs116918595	G	T	100	PASS	AC=86;AF=0.0171725;AN=5008;NS=2504;DP=16087;EAS_AF=0.0585;AMR_AF=0.0072;AFR_AF=0.0015;EUR_AF=0.0109;SAS_AF=0.0092;AA=T|||;VT=SNP
8	4640254	rs117138379	A	C	100	PASS	AC=86;AF=0.0171725;AN=5008;NS=2504;DP=15889;EAS_AF=0.0585;AMR_AF=0.0072;AFR_AF=0.0015;EUR_AF=0.0109;SAS_AF=0.0092;AA=A|||;VT=SNP
8	4640275	rs17347703	T	C	100	PASS	AC=398;AF=0.0794728;AN=5008;NS=2504;DP=15866;EAS_AF=0.0724;AMR_AF=0.1297;AFR_AF=0.0151;EUR_AF=0.1173;SAS_AF=0.0992;AA=T|||;VT=SNP
8	4640320	rs2407594	C	G	100	PASS	AC=4428;AF=0.884185;AN=5008;NS=2504;DP=16414;EAS_AF=0.9663;AMR_AF=0.9452;AFR_AF=0.671;EUR_AF=0.9851;SAS_AF=0.9407;AA=G|||;VT=SNP
8	4640437	rs78367292	T	C	100	PASS	AC=398;AF=0.0794728;AN=5008;NS=2504;DP=14248;EAS_AF=0.0724;AMR_AF=0.1297;AFR_AF=0.0159;EUR_AF=0.1163;SAS_AF=0.0992;AA=T|||;VT=SNP
8	4640603	rs73179615	T	C	100	PASS	AC=638;AF=0.127396;AN=5008;NS=2504;DP=17544;EAS_AF=0.2897;AMR_AF=0.1095;AFR_AF=0.0681;EUR_AF=0.0865;SAS_AF=0.0951;AA=T|||;VT=SNP
8	4640652	rs76828026	A	G	100	PASS	AC=89;AF=0.0177716;AN=5008;NS=2504;DP=20037;EAS_AF=0.0615;AMR_AF=0.0072;AFR_AF=0.0015;EUR_AF=0.0109;SAS_AF=0.0092;AA=A|||;VT=SNP
8	4640674	rs11786617	T	C	100	PASS	AC=749;AF=0.149561;AN=5008;NS=2504;DP=20164;EAS_AF=0.37;AMR_AF=0.1167;AFR_AF=0.0719;EUR_AF=0.0974;SAS_AF=0.1043;AA=C|||;VT=SNP
8	4640745	rs11782389	C	G	100	PASS	AC=658;AF=0.13139;AN=5008;NS=2504;DP=19633;EAS_AF=0.3065;AMR_AF=0.1095;AFR_AF=0.0703;EUR_AF=0.0865;SAS_AF=0.0951;AA=G|||;VT=SNP
8	4640782	rs78100095	A	T	100	PASS	AC=89;AF=0.0177716;AN=5008;NS=2504;DP=19206;EAS_AF=0.0615;AMR_AF=0.0072;AFR_AF=0.0015;EUR_AF=0.0109;SAS_AF=0.0092;AA=A|||;VT=SNP
8	4640879	rs12114122	G	C	100	PASS	AC=2267;AF=0.452676;AN=5008;NS=2504;DP=17073;EAS_AF=0.5744;AMR_AF=0.5951;AFR_AF=0.2579;EUR_AF=0.4384;SAS_AF=0.5041;AA=G|||;VT=SNP
8	4640973	rs11775382	G	T	100	PASS	AC=266;AF=0.053115;AN=5008;NS=2504;DP=20113;EAS_AF=0.0377;AMR_AF=0.049;AFR_AF=0.0219;EUR_AF=0.0845;SAS_AF=0.0818;AA=G|||;VT=SNP
8	4641043	rs2118569	C	T	100	PASS	AC=4271;AF=0.852835;AN=5008;NS=2504;DP=22127;EAS_AF=0.872;AMR_AF=0.9452;AFR_AF=0.6558;EUR_AF=0.9841;SAS_AF=0.8988;AA=T|||;VT=SNP
8	4641044	rs75755516	G	A	100	PASS	AC=89;AF=0.0177716;AN=5008;NS=2504;DP=22108;EAS_AF=0.0615;AMR_AF=0.0072;AFR_AF=0.0015;EUR_AF=0.0109;SAS_AF=0.0092;AA=G|||;VT=SNP
8	4641107	rs11775421	G	C	100	PASS	AC=633;AF=0.126398;AN=5008;NS=2504;DP=22097;EAS_AF=0.2867;AMR_AF=0.1095;AFR_AF=0.0673;EUR_AF=0.0855;SAS_AF=0.0951;AA=G|||;VT=SNP
8	4641212	rs138661463	G	A	100	PASS	AC=111;AF=0.0221645;AN=5008;NS=2504;DP=18150;EAS_AF=0.0327;AMR_AF=0.0072;AFR_AF=0.0106;EUR_AF=0.005;SAS_AF=0.0552;AA=G|||;VT=SNP
8	4641289	rs28731316	G	A	100	PASS	AC=654;AF=0.130591;AN=5008;NS=2504;DP=19161;EAS_AF=0.3075;AMR_AF=0.1095;AFR_AF=0.0673;EUR_AF=0.0855;SAS_AF=0.0951;AA=G|||;VT=SNP
8	4641364	rs117796071	G	A	100	PASS	AC=89;AF=0.0177716;AN=5008;NS=2504;DP=19421;EAS_AF=0.0615;AMR_AF=0.0072;AFR_AF=0.0015;EUR_AF=0.0109;SAS_AF=0.0092;AA=G|||;VT=SNP
8	4641478	rs17071338	A	G	100	PASS	AC=654;AF=0.130591;AN=5008;NS=2504;DP=19782;EAS_AF=0.3075;AMR_AF=0.1095;AFR_AF=0.0673;EUR_AF=0.0855;SAS_AF=0.0951;AA=A|||;VT=SNP
8	4641523	rs921955	C	T	100	PASS	AC=1412;AF=0.281949;AN=5008;NS=2504;DP=18818;EAS_AF=0.2113;AMR_AF=0.4452;AFR_AF=0.1203;EUR_AF=0.3499;SAS_AF=0.3875;AA=c|||;VT=SNP
8	4641534	rs1457185	A	C	100	PASS	AC=975;AF=0.194688;AN=5008;NS=2504;DP=18265;EAS_AF=0.3323;AMR_AF=0.134;AFR_AF=0.2194;EUR_AF=0.1024;SAS_AF=0.1575;AA=C|||;VT=SNP
8	4641539	rs184222584	T	C	100	PASS	AC=79;AF=0.0157748;AN=5008;NS=2504;DP=18013;EAS_AF=0;AMR_AF=0.0086;AFR_AF=0;EUR_AF=0.0268;SAS_AF=0.047;AA=T|||;VT=SNP
8	4641544	rs117637120	A	T	100	PASS	AC=35;AF=0.00698882;AN=5008;NS=2504;DP=17771;EAS_AF=0;AMR_AF=0.0173;AFR_AF=0.0023;EUR_AF=0.0189;SAS_AF=0.001;AA=A|||;VT=SNP
8	4641574	rs921954	T	G	100	PASS	AC=1923;AF=0.383986;AN=5008;NS=2504;DP=17390;EAS_AF=0.3125;AMR_AF=0.4957;AFR_AF=0.2678;EUR_AF=0.4314;SAS_AF=0.4867;AA=T|||;VT=SNP
8	4641590	rs1457184	G	A	100	PASS	AC=652;AF=0.130192;AN=5008;NS=2504;DP=17477;EAS_AF=0.3075;AMR_AF=0.1095;AFR_AF=0.0658;EUR_AF=0.0855;SAS_AF=0.0951;AA=G|||;VT=SNP
8	4641812	rs1457183	A	G	100	PASS	AC=641;AF=0.127995;AN=5008;NS=2504;DP=15900;EAS_AF=0.3085;AMR_AF=0.1095;AFR_AF=0.0567;EUR_AF=0.0855;SAS_AF=0.0951;AA=A|||;VT=SNP
8	4641855	rs73179628	T	C	100	PASS	AC=340;AF=0.0678914;AN=5008;NS=2504;DP=15696;EAS_AF=0.002;AMR_AF=0.0663;AFR_AF=0.031;EUR_AF=0.1551;SAS_AF=0.0971;AA=T|||;VT=SNP
8	4641941	rs17071342	T	C	100	PASS	AC=564;AF=0.11262;AN=5008;NS=2504;DP=15902;EAS_AF=0.1101;AMR_AF=0.2608;AFR_AF=0.0189;EUR_AF=0.1243;SAS_AF=0.1247;AA=T|||;VT=SNP
8	4642000	rs74811116	C	A	100	PASS	AC=96;AF=0.0191693;AN=5008;NS=2504;DP=16931;EAS_AF=0.0655;AMR_AF=0.0072;AFR_AF=0.0015;EUR_AF=0.0109;SAS_AF=0.0123;AA=C|||;VT=SNP
8	4642125	rs10111469	A	C	100	PASS	AC=694;AF=0.138578;AN=5008;NS=2504;DP=16827;EAS_AF=0.3075;AMR_AF=0.111;AFR_AF=0.0946;EUR_AF=0.0865;SAS_AF=0.0971;AA=C|||;VT=SNP
8	4642189	rs10086483	T	G	100	PASS	AC=640;AF=0.127796;AN=5008;NS=2504;DP=17538;EAS_AF=0.3065;AMR_AF=0.1095;AFR_AF=0.0567;EUR_AF=0.0865;SAS_AF=0.0951;AA=T|||;VT=SNP
8	4642194	rs10111583	A	C	100	PASS	AC=687;AF=0.137181;AN=5008;NS=2504;DP=17324;EAS_AF=0.3095;AMR_AF=0.111;AFR_AF=0.0893;EUR_AF=0.0865;SAS_AF=0.0951;AA=C|||;VT=SNP
8	4642303	rs185643193	A	G	100	PASS	AC=21;AF=0.00419329;AN=5008;NS=2504;DP=17801;EAS_AF=0;AMR_AF=0.013;AFR_AF=0.0008;EUR_AF=0.0109;SAS_AF=0;AA=A|||;VT=SNP
8	4642329	rs75655161	C	A	100	PASS	AC=95;AF=0.0189696;AN=5008;NS=2504;DP=17942;EAS_AF=0.0645;AMR_AF=0.0072;AFR_AF=0.0015;EUR_AF=0.0109;SAS_AF=0.0123;AA=C|||;VT=SNP
8	4642399	rs75440461	T	C	100	PASS	AC=95;AF=0.0189696;AN=5008;NS=2504;DP=18506;EAS_AF=0.0645;AMR_AF=0.0072;AFR_AF=0.0015;EUR_AF=0.0109;SAS_AF=0.0123;AA=C|||;VT=SNP
8	4642413	rs75872706	C	T	100	PASS	AC=96;AF=0.0191693;AN=5008;NS=2504;DP=18430;EAS_AF=0.0645;AMR_AF=0.0072;AFR_AF=0.0023;EUR_AF=0.0109;SAS_AF=0.0123;AA=C|||;VT=SNP
8	4642688	rs76378135	C	T	100	PASS	AC=95;AF=0.0189696;AN=5008;NS=2504;DP=18784;EAS_AF=0.0645;AMR_AF=0.0072;AFR_AF=0.0015;EUR_AF=0.0109;SAS_AF=0.0123;AA=T|||;VT=SNP
8	4642814	rs78563128	T	C	100	PASS	AC=95;AF=0.0189696;AN=5008;NS=2504;DP=19187;EAS_AF=0.0645;AMR_AF=0.0072;AFR_AF=0.0015;EUR_AF=0.0109;SAS_AF=0.0123;AA=C|||;VT=SNP
8	4642850	rs78894479	G	C	100	PASS	AC=98;AF=0.0195687;AN=5008;NS=2504;DP=19405;EAS_AF=0.0675;AMR_AF=0.0072;AFR_AF=0.0015;EUR_AF=0.0109;SAS_AF=0.0123;AA=G|||;VT=SNP
8	4642859	rs76784390	C	G	100	PASS	AC=95;AF=0.0189696;AN=5008;NS=2504;DP=19474;EAS_AF=0.0645;AMR_AF=0.0072;AFR_AF=0.0015;EUR_AF=0.0109;SAS_AF=0.0123;AA=C|||;VT=SNP
8	4642887	rs80059157	A	G	100	PASS	AC=98;AF=0.0195687;AN=5008;NS=2504;DP=19072;EAS_AF=0.0675;AMR_AF=0.0072;AFR_AF=0.0015;EUR_AF=0.0109;SAS_AF=0.0123;AA=A|||;VT=SNP
8	4642915	rs79309328	T	C	100	PASS	AC=95;AF=0.0189696;AN=5008;NS=2504;DP=18426;EAS_AF=0.0645;AMR_AF=0.0072;AFR_AF=0.0015;EUR_AF=0.0109;SAS_AF=0.0123;AA=C|||;VT=SNP
8	4642938	rs79623337	T	C	100	PASS	AC=95;AF=0.0189696;AN=5008;NS=2504;DP=18471;EAS_AF=0.0645;AMR_AF=0.0072;AFR_AF=0.0015;EUR_AF=0.0109;SAS_AF=0.0123;AA=C|||;VT=SNP
8	4642978	rs147527996	C	A	100	PASS	AC=16;AF=0.00319489;AN=5008;NS=2504;DP=19109;EAS_AF=0;AMR_AF=0.0058;AFR_AF=0.0008;EUR_AF=0.0109;SAS_AF=0;AA=C|||;VT=SNP
8	4643149	rs80256094	C	T	100	PASS	AC=98;AF=0.0195687;AN=5008;NS=2504;DP=19099;EAS_AF=0.0675;AMR_AF=0.0072;AFR_AF=0.0015;EUR_AF=0.0109;SAS_AF=0.0123;AA=C|||;VT=SNP
8	4643155	rs77267854	C	A	100	PASS	AC=98;AF=0.0195687;AN=5008;NS=2504;DP=18941;EAS_AF=0.0675;AMR_AF=0.0072;AFR_AF=0.0015;EUR_AF=0.0109;SAS_AF=0.0123;AA=C|||;VT=SNP
8	4643314	rs12680259	T	G	100	PASS	AC=768;AF=0.153355;AN=5008;NS=2504;DP=18170;EAS_AF=0.3522;AMR_AF=0.1182;AFR_AF=0.0961;EUR_AF=0.0974;SAS_AF=0.1084;AA=G|||;VT=SNP
8	4643385	rs76593011	T	G	100	PASS	AC=96;AF=0.0191693;AN=5008;NS=2504;DP=17786;EAS_AF=0.0655;AMR_AF=0.0072;AFR_AF=0.0015;EUR_AF=0.0109;SAS_AF=0.0123;AA=T|||;VT=SNP
8	4643468	rs117113946	A	T	100	PASS	AC=95;AF=0.0189696;AN=5008;NS=2504;DP=17154;EAS_AF=0.0645;AMR_AF=0.0072;AFR_AF=0.0015;EUR_AF=0.0109;SAS_AF=0.0123;AA=A|||;VT=SNP
8	4643490	rs80115241	G	A	100	PASS	AC=95;AF=0.0189696;AN=5008;NS=2504;DP=17302;EAS_AF=0.0645;AMR_AF=0.0072;AFR_AF=0.0015;EUR_AF=0.0109;SAS_AF=0.0123;AA=G|||;VT=SNP
8	4643502	rs79362807	G	C	100	PASS	AC=99;AF=0.0197684;AN=5008;NS=2504;DP=17493;EAS_AF=0.0685;AMR_AF=0.0072;AFR_AF=0.0015;EUR_AF=0.0109;SAS_AF=0.0123;AA=C|||;VT=SNP
8	4643548	rs145576888	A	G	100	PASS	AC=98;AF=0.0195687;AN=5008;NS=2504;DP=17822;EAS_AF=0.0675;AMR_AF=0.0072;AFR_AF=0.0015;EUR_AF=0.0109;SAS_AF=0.0123;AA=G|||;VT=SNP
8	4643858	rs77675764	G	A	100	PASS	AC=98;AF=0.0195687;AN=5008;NS=2504;DP=18447;EAS_AF=0.0675;AMR_AF=0.0072;AFR_AF=0.0015;EUR_AF=0.0109;SAS_AF=0.0123;AA=g|||;VT=SNP
8	4643872	rs4875384	A	G	100	PASS	AC=547;AF=0.109225;AN=5008;NS=2504;DP=18325;EAS_AF=0.2361;AMR_AF=0.1052;AFR_AF=0.0416;EUR_AF=0.0865;SAS_AF=0.0961;AA=A|||;VT=SNP
8	4643905	rs79958049	T	C	100	PASS	AC=98;AF=0.0195687;AN=5008;NS=2504;DP=17181;EAS_AF=0.0675;AMR_AF=0.0072;AFR_AF=0.0015;EUR_AF=0.0109;SAS_AF=0.0123;AA=T|||;VT=SNP
8	4643959	rs78266178	T	C	100	PASS	AC=98;AF=0.0195687;AN=5008;NS=2504;DP=18511;EAS_AF=0.0675;AMR_AF=0.0072;AFR_AF=0.0015;EUR_AF=0.0109;SAS_AF=0.0123;AA=T|||;VT=SNP
8	4644361	rs9314540	C	T	100	PASS	AC=800;AF=0.159744;AN=5008;NS=2504;DP=17549;EAS_AF=0.3026;AMR_AF=0.1239;AFR_AF=0.1536;EUR_AF=0.0974;SAS_AF=0.1104;AA=T|||;VT=SNP
8	4644391	rs10101808	T	C	100	PASS	AC=757;AF=0.151158;AN=5008;NS=2504;DP=17215;EAS_AF=0.2351;AMR_AF=0.121;AFR_AF=0.1868;EUR_AF=0.0905;SAS_AF=0.1002;AA=T|||;VT=SNP
8	4644668	rs721302	C	T	100	PASS	AC=1725;AF=0.344449;AN=5008;NS=2504;DP=13958;EAS_AF=0.2292;AMR_AF=0.513;AFR_AF=0.174;EUR_AF=0.4702;SAS_AF=0.4448;AA=C|||;VT=SNP
8	4644722	rs188093918	G	T	100	PASS	AC=55;AF=0.0109824;AN=5008;NS=2504;DP=10717;EAS_AF=0.0317;AMR_AF=0.0058;AFR_AF=0.0015;EUR_AF=0.0109;SAS_AF=0.0061;AA=G|||;VT=SNP
8	4644789	rs11136774	C	T	100	PASS	AC=1026;AF=0.204872;AN=5008;NS=2504;DP=12543;EAS_AF=0.2153;AMR_AF=0.1383;AFR_AF=0.1422;EUR_AF=0.2893;SAS_AF=0.2393;AA=C|||;VT=SNP
8	4644898	rs148815611	G	C	100	PASS	AC=57;AF=0.0113818;AN=5008;NS=2504;DP=16127;EAS_AF=0.0337;AMR_AF=0.0058;AFR_AF=0.0008;EUR_AF=0.0089;SAS_AF=0.0092;AA=G|||;VT=SNP
8	4644922	rs117166496	A	C	100	PASS	AC=58;AF=0.0115815;AN=5008;NS=2504;DP=16820;EAS_AF=0.0347;AMR_AF=0.0058;AFR_AF=0.0008;EUR_AF=0.0089;SAS_AF=0.0092;AA=A|||;VT=SNP
8	4645121	rs7833305	T	C	100	PASS	AC=2340;AF=0.467252;AN=5008;NS=2504;DP=18885;EAS_AF=0.625;AMR_AF=0.621;AFR_AF=0.2156;EUR_AF=0.4911;SAS_AF=0.5112;AA=t|||;VT=SNP
8	4645232	rs117133114	T	C	100	PASS	AC=61;AF=0.0121805;AN=5008;NS=2504;DP=19175;EAS_AF=0.0337;AMR_AF=0.0058;AFR_AF=0.0038;EUR_AF=0.0089;SAS_AF=0.0092;AA=T|||;VT=SNP
8	4645351	rs10503283	T	G	100	PASS	AC=553;AF=0.110423;AN=5008;NS=2504;DP=19739;EAS_AF=0.252;AMR_AF=0.1066;AFR_AF=0.0295;EUR_AF=0.0805;SAS_AF=0.1074;AA=T|||;VT=SNP
8	4645733	rs10503284	T	A	100	PASS	AC=436;AF=0.0870607;AN=5008;NS=2504;DP=20022;EAS_AF=0.0605;AMR_AF=0.1282;AFR_AF=0.0166;EUR_AF=0.1183;SAS_AF=0.1483;AA=T|||;VT=SNP
8	4645804	rs4875118	A	G	100	PASS	AC=96;AF=0.0191693;AN=5008;NS=2504;DP=20172;EAS_AF=0.0337;AMR_AF=0.0101;AFR_AF=0.0008;EUR_AF=0.0129;SAS_AF=0.0419;AA=A|||;VT=SNP
8	4645861	rs71523645	T	C	100	PASS	AC=14;AF=0.00279553;AN=5008;NS=2504;DP=17182;EAS_AF=0;AMR_AF=0.0014;AFR_AF=0.0015;EUR_AF=0.0109;SAS_AF=0;AA=T|||;VT=SNP
8	4646273	rs111616011	A	G	100	PASS	AC=51;AF=0.0101837;AN=5008;NS=2504;DP=17283;EAS_AF=0;AMR_AF=0.0259;AFR_AF=0.003;EUR_AF=0.0268;SAS_AF=0.002;AA=A|||;VT=SNP
8	4646288	rs142230027	A	T	100	PASS	AC=13;AF=0.00259585;AN=5008;NS=2504;DP=17411;EAS_AF=0;AMR_AF=0.0014;AFR_AF=0.0008;EUR_AF=0.0099;SAS_AF=0.001;AA=A|||;VT=SNP
8	4646399	rs76597867	G	T	100	PASS	AC=186;AF=0.0371406;AN=5008;NS=2504;DP=17100;EAS_AF=0;AMR_AF=0.0317;AFR_AF=0.0507;EUR_AF=0.0567;SAS_AF=0.0409;AA=G|||;VT=SNP
8	4646677	rs35174190	G	C	100	PASS	AC=1114;AF=0.222444;AN=5008;NS=2504;DP=18201;EAS_AF=0.2242;AMR_AF=0.1527;AFR_AF=0.1778;EUR_AF=0.3091;SAS_AF=0.2413;AA=G|||;VT=SNP
8	4646829	rs10866978	C	A	100	PASS	AC=4501;AF=0.898762;AN=5008;NS=2504;DP=17213;EAS_AF=0.998;AMR_AF=0.951;AFR_AF=0.6604;EUR_AF=0.9841;SAS_AF=0.9939;AA=A|||;VT=SNP
8	4647032	rs12682116	A	G	100	PASS	AC=537;AF=0.107228;AN=5008;NS=2504;DP=17674;EAS_AF=0.2421;AMR_AF=0.1037;AFR_AF=0.0287;EUR_AF=0.0775;SAS_AF=0.1074;AA=A|||;VT=SNP
8	4647134	rs12675806	G	A	100	PASS	AC=520;AF=0.103834;AN=5008;NS=2504;DP=18801;EAS_AF=0.2371;AMR_AF=0.0951;AFR_AF=0.0287;EUR_AF=0.0736;SAS_AF=0.1053;AA=G|||;VT=SNP
8	4647545	rs12675866	G	A	100	PASS	AC=524;AF=0.104633;AN=5008;NS=2504;DP=18868;EAS_AF=0.2401;AMR_AF=0.0951;AFR_AF=0.0287;EUR_AF=0.0736;SAS_AF=0.1063;AA=G|||;VT=SNP
8	4648525	rs1580189	G	C	100	PASS	AC=2711;AF=0.541334;AN=5008;NS=2504;DP=17603;EAS_AF=0.5565;AMR_AF=0.4337;AFR_AF=0.5333;EUR_AF=0.5716;SAS_AF=0.5818;AA=C|||;VT=SNP
8	4648716	rs11136775	G	C	100	PASS	AC=552;AF=0.110224;AN=5008;NS=2504;DP=18020;EAS_AF=0;AMR_AF=0.0548;AFR_AF=0.3086;EUR_AF=0.0616;SAS_AF=0.045;AA=g|||;VT=SNP
8	4648729	rs11136776	C	G	100	PASS	AC=481;AF=0.0960463;AN=5008;NS=2504;DP=17683;EAS_AF=0.001;AMR_AF=0.049;AFR_AF=0.2549;EUR_AF=0.0596;SAS_AF=0.0501;AA=N|||;VT=SNP
8	4648742	rs28521548	G	A	100	PASS	AC=2131;AF=0.425519;AN=5008;NS=2504;DP=17614;EAS_AF=0.5575;AMR_AF=0.379;AFR_AF=0.2103;EUR_AF=0.505;SAS_AF=0.5317;AA=g|||;VT=SNP
8	4648804	rs11136777	G	A	100	PASS	AC=1923;AF=0.383986;AN=5008;NS=2504;DP=18303;EAS_AF=0.3601;AMR_AF=0.562;AFR_AF=0.2239;EUR_AF=0.4821;SAS_AF=0.3978;AA=G|||;VT=SNP
8	4649052	rs6558918	A	C	100	PASS	AC=500;AF=0.0998403;AN=5008;NS=2504;DP=18935;EAS_AF=0.001;AMR_AF=0.049;AFR_AF=0.2693;EUR_AF=0.0596;SAS_AF=0.0501;AA=g|||;VT=SNP
8	4649142	rs1457182	G	A	100	PASS	AC=4365;AF=0.871605;AN=5008;NS=2504;DP=17595;EAS_AF=0.9167;AMR_AF=0.951;AFR_AF=0.6649;EUR_AF=0.9841;SAS_AF=0.9325;AA=A|||;VT=SNP
8	4649341	rs2043811	C	T	100	PASS	AC=1009;AF=0.201478;AN=5008;NS=2504;DP=18504;EAS_AF=0.0575;AMR_AF=0.1859;AFR_AF=0.3351;EUR_AF=0.1909;SAS_AF=0.1912;AA=C|||;VT=SNP
8	4649411	rs9693019	A	G	100	PASS	AC=302;AF=0.0603035;AN=5008;NS=2504;DP=18203;EAS_AF=0;AMR_AF=0.0403;AFR_AF=0.1286;EUR_AF=0.0596;SAS_AF=0.045;AA=A|||;VT=SNP
8	4649611	rs1457181	T	C	100	PASS	AC=1796;AF=0.358626;AN=5008;NS=2504;DP=15246;EAS_AF=0.4484;AMR_AF=0.5274;AFR_AF=0.1014;EUR_AF=0.4274;SAS_AF=0.4233;AA=T|||;VT=SNP
8	4650270	rs28641199	C	T	100	PASS	AC=524;AF=0.104633;AN=5008;NS=2504;DP=16006;EAS_AF=0.2391;AMR_AF=0.1023;AFR_AF=0.0265;EUR_AF=0.0726;SAS_AF=0.1063;AA=C|||;VT=SNP
8	4650608	rs79939987	C	T	100	PASS	AC=77;AF=0.0153754;AN=5008;NS=2504;DP=13560;EAS_AF=0;AMR_AF=0.0144;AFR_AF=0.0008;EUR_AF=0.0398;SAS_AF=0.0266;AA=C|||;VT=SNP
8	4650751	rs11779902	G	T	100	PASS	AC=2559;AF=0.510982;AN=5008;NS=2504;DP=13945;EAS_AF=0.5417;AMR_AF=0.7478;AFR_AF=0.2269;EUR_AF=0.6083;SAS_AF=0.5951;AA=T|||;VT=SNP
8	4650764	rs11786958	C	T	100	PASS	AC=1417;AF=0.282947;AN=5008;NS=2504;DP=14139;EAS_AF=0.2411;AMR_AF=0.4669;AFR_AF=0.0983;EUR_AF=0.3867;SAS_AF=0.3384;AA=C|||;VT=SNP
8	4650969	rs11787015	C	G	100	PASS	AC=4214;AF=0.841454;AN=5008;NS=2504;DP=14940;EAS_AF=0.7976;AMR_AF=0.9481;AFR_AF=0.6483;EUR_AF=0.9811;SAS_AF=0.9284;AA=G|||;VT=SNP
8	4651022	rs187820448	G	A	100	PASS	AC=25;AF=0.00499201;AN=5008;NS=2504;DP=14887;EAS_AF=0.001;AMR_AF=0.0144;AFR_AF=0.0008;EUR_AF=0.0109;SAS_AF=0.002;AA=G|||;VT=SNP
8	4651256	rs77753694	A	G	100	PASS	AC=303;AF=0.0605032;AN=5008;NS=2504;DP=15922;EAS_AF=0;AMR_AF=0.0418;AFR_AF=0.1278;EUR_AF=0.0606;SAS_AF=0.045;AA=A|||;VT=SNP
8	4651715	rs35040680	A	G	100	PASS	AC=1535;AF=0.30651;AN=5008;NS=2504;DP=14922;EAS_AF=0.2599;AMR_AF=0.4697;AFR_AF=0.1611;EUR_AF=0.3936;SAS_AF=0.3456;AA=A|||;VT=SNP
8	4651833	rs34013236	A	G	100	PASS	AC=1515;AF=0.302516;AN=5008;NS=2504;DP=16349;EAS_AF=0.244;AMR_AF=0.4769;AFR_AF=0.1596;EUR_AF=0.3936;SAS_AF=0.3384;AA=A|||;VT=SNP
8	4651961	rs13252930	A	C	100	PASS	AC=1564;AF=0.3123;AN=5008;NS=2504;DP=17801;EAS_AF=0.246;AMR_AF=0.5173;AFR_AF=0.1619;EUR_AF=0.4026;SAS_AF=0.3456;AA=A|||;VT=SNP
8	4652054	rs13250028	G	C	100	PASS	AC=1596;AF=0.31869;AN=5008;NS=2504;DP=16018;EAS_AF=0.2986;AMR_AF=0.513;AFR_AF=0.1452;EUR_AF=0.4026;SAS_AF=0.3497;AA=C|||;VT=SNP
8	4652055	rs13253191	A	C	100	PASS	AC=1596;AF=0.31869;AN=5008;NS=2504;DP=15928;EAS_AF=0.2986;AMR_AF=0.513;AFR_AF=0.1452;EUR_AF=0.4026;SAS_AF=0.3497;AA=C|||;VT=SNP
8	4652071	rs80165543	G	A	100	PASS	AC=333;AF=0.0664936;AN=5008;NS=2504;DP=15662;EAS_AF=0;AMR_AF=0.0432;AFR_AF=0.1498;EUR_AF=0.0606;SAS_AF=0.045;AA=G|||;VT=SNP
8	4652202	rs6986167	T	C	100	PASS	AC=4256;AF=0.84984;AN=5008;NS=2504;DP=17767;EAS_AF=0.8056;AMR_AF=0.9539;AFR_AF=0.6694;EUR_AF=0.9821;SAS_AF=0.9294;AA=C|||;VT=SNP
8	4652298	rs73179662	G	A	100	PASS	AC=88;AF=0.0175719;AN=5008;NS=2504;DP=18872;EAS_AF=0.001;AMR_AF=0.0231;AFR_AF=0.0015;EUR_AF=0.0557;SAS_AF=0.0133;AA=G|||;VT=SNP
8	4652421	rs9792323	T	A	100	PASS	AC=1047;AF=0.209065;AN=5008;NS=2504;DP=18283;EAS_AF=0.2272;AMR_AF=0.1455;AFR_AF=0.1324;EUR_AF=0.3042;SAS_AF=0.2413;AA=T|||;VT=SNP
8	4652442	rs980528	T	C	100	PASS	AC=568;AF=0.113419;AN=5008;NS=2504;DP=17328;EAS_AF=0.001;AMR_AF=0.0605;AFR_AF=0.3116;EUR_AF=0.0626;SAS_AF=0.0511;AA=T|||;VT=SNP
8	4652448	rs13251215	G	A	100	PASS	AC=1464;AF=0.292332;AN=5008;NS=2504;DP=16995;EAS_AF=0.2421;AMR_AF=0.464;AFR_AF=0.1339;EUR_AF=0.3877;SAS_AF=0.3384;AA=G|||;VT=SNP
8	4652490	rs13251256	G	C	100	PASS	AC=1575;AF=0.314497;AN=5008;NS=2504;DP=16057;EAS_AF=0.2798;AMR_AF=0.4755;AFR_AF=0.1483;EUR_AF=0.3926;SAS_AF=0.3804;AA=G|||;VT=SNP
8	4652510	rs13251493	G	C	100	PASS	AC=1448;AF=0.289137;AN=5008;NS=2504;DP=15666;EAS_AF=0.244;AMR_AF=0.4524;AFR_AF=0.1309;EUR_AF=0.3857;SAS_AF=0.3344;AA=G|||;VT=SNP
8	4652650	rs56028095	G	A	100	PASS	AC=437;AF=0.0872604;AN=5008;NS=2504;DP=15126;EAS_AF=0.0278;AMR_AF=0.1282;AFR_AF=0.0159;EUR_AF=0.1471;SAS_AF=0.1544;AA=G|||;VT=SNP
8	4652986	rs7004503	G	T	100	PASS	AC=1587;AF=0.316893;AN=5008;NS=2504;DP=13447;EAS_AF=0.2748;AMR_AF=0.4755;AFR_AF=0.149;EUR_AF=0.4056;SAS_AF=0.3834;AA=G|||;VT=SNP
8	4653016	rs7822091	T	C	100	PASS	AC=1296;AF=0.258786;AN=5008;NS=2504;DP=15227;EAS_AF=0.4722;AMR_AF=0.183;AFR_AF=0.3238;EUR_AF=0.0934;SAS_AF=0.1748;AA=T|||;VT=SNP
8	4653076	rs4875386	A	G	100	PASS	AC=4668;AF=0.932109;AN=5008;NS=2504;DP=3624;EAS_AF=1;AMR_AF=0.9524;AFR_AF=0.8449;EUR_AF=0.9414;SAS_AF=0.956;AA=G|||;VT=SNP
8	4653617	rs148406234	T	G	100	PASS	AC=45;AF=0.00898562;AN=5008;NS=2504;DP=18164;EAS_AF=0;AMR_AF=0.013;AFR_AF=0.0068;EUR_AF=0.0179;SAS_AF=0.0092;AA=T|||;VT=SNP
8	4653710	rs73661134	A	T	100	PASS	AC=165;AF=0.0329473;AN=5008;NS=2504;DP=16182;EAS_AF=0.001;AMR_AF=0.0216;AFR_AF=0.0983;EUR_AF=0.0159;SAS_AF=0.0031;AA=A|||;VT=SNP
8	4654246	rs6992998	A	C	100	PASS	AC=2322;AF=0.463658;AN=5008;NS=2504;DP=19131;EAS_AF=0.4653;AMR_AF=0.562;AFR_AF=0.4425;EUR_AF=0.4543;SAS_AF=0.4305;AA=A|||;VT=SNP
8	4654295	rs7011467	C	G	100	PASS	AC=1002;AF=0.20008;AN=5008;NS=2504;DP=20483;EAS_AF=0.2579;AMR_AF=0.1758;AFR_AF=0.3215;EUR_AF=0.0905;SAS_AF=0.1063;AA=C|||;VT=SNP
8	4654394	rs7010443	G	A	100	PASS	AC=997;AF=0.199081;AN=5008;NS=2504;DP=21174;EAS_AF=0.256;AMR_AF=0.1729;AFR_AF=0.3207;EUR_AF=0.0905;SAS_AF=0.1063;AA=G|||;VT=SNP
8	4654893	rs17432441	G	C	100	PASS	AC=419;AF=0.0836661;AN=5008;NS=2504;DP=17262;EAS_AF=0.0288;AMR_AF=0.1037;AFR_AF=0.0182;EUR_AF=0.1451;SAS_AF=0.1513;AA=G|||;VT=SNP
8	4654950	rs2407595	G	C	100	PASS	AC=4389;AF=0.876398;AN=5008;NS=2504;DP=19304;EAS_AF=0.999;AMR_AF=0.9092;AFR_AF=0.7118;EUR_AF=0.8847;SAS_AF=0.9407;AA=C|||;VT=SNP
8	4655498	rs9792204	A	G	100	PASS	AC=1250;AF=0.249601;AN=5008;NS=2504;DP=17015;EAS_AF=0.2639;AMR_AF=0.1758;AFR_AF=0.1604;EUR_AF=0.3608;SAS_AF=0.2935;AA=A|||;VT=SNP
8	4655593	rs2168665	C	G	100	PASS	AC=1068;AF=0.213259;AN=5008;NS=2504;DP=17893;EAS_AF=0.2927;AMR_AF=0.2536;AFR_AF=0.1422;EUR_AF=0.169;SAS_AF=0.2444;AA=G|||;VT=SNP
8	4655769	rs28369591	G	C	100	PASS	AC=508;AF=0.101438;AN=5008;NS=2504;DP=15084;EAS_AF=0.2569;AMR_AF=0.1182;AFR_AF=0.0234;EUR_AF=0.0437;SAS_AF=0.0941;AA=G|||;VT=SNP
8	4655882	rs2028230	C	T	100	PASS	AC=1204;AF=0.240415;AN=5008;NS=2504;DP=17112;EAS_AF=0.256;AMR_AF=0.1599;AFR_AF=0.1573;EUR_AF=0.341;SAS_AF=0.2904;AA=C|||;VT=SNP
8	4655995	rs2028229	T	G	100	PASS	AC=3194;AF=0.63778;AN=5008;NS=2504;DP=15570;EAS_AF=0.7123;AMR_AF=0.7046;AFR_AF=0.4062;EUR_AF=0.7584;SAS_AF=0.7025;AA=T|||;VT=SNP
8	4656146	rs17071376	G	A	100	PASS	AC=1840;AF=0.367412;AN=5008;NS=2504;DP=13917;EAS_AF=0.5129;AMR_AF=0.2839;AFR_AF=0.2897;EUR_AF=0.3598;SAS_AF=0.3896;AA=g|||;VT=SNP
8	4656264	rs1457180	G	T	100	PASS	AC=3594;AF=0.717652;AN=5008;NS=2504;DP=16254;EAS_AF=0.7421;AMR_AF=0.7997;AFR_AF=0.4085;EUR_AF=0.9036;SAS_AF=0.8609;AA=T|||;VT=SNP
8	4656312	rs61045925	G	C	100	PASS	AC=2261;AF=0.451478;AN=5008;NS=2504;DP=18189;EAS_AF=0.5417;AMR_AF=0.4179;AFR_AF=0.2935;EUR_AF=0.506;SAS_AF=0.5399;AA=C|||;VT=SNP
8	4656358	rs73179676	T	A	100	PASS	AC=427;AF=0.0852636;AN=5008;NS=2504;DP=18429;EAS_AF=0.0298;AMR_AF=0.1297;AFR_AF=0.0166;EUR_AF=0.1431;SAS_AF=0.1442;AA=T|||;VT=SNP
8	4656445	rs1457179	T	C	100	PASS	AC=1843;AF=0.368011;AN=5008;NS=2504;DP=17535;EAS_AF=0.4603;AMR_AF=0.5086;AFR_AF=0.1369;EUR_AF=0.4314;SAS_AF=0.4202;AA=T|||;VT=SNP
8	4656695	rs7008223	A	C	100	PASS	AC=1874;AF=0.374201;AN=5008;NS=2504;DP=18468;EAS_AF=0.4583;AMR_AF=0.4957;AFR_AF=0.1831;EUR_AF=0.4254;SAS_AF=0.407;AA=A|||;VT=SNP
8	4656769	rs28705778	G	A	100	PASS	AC=447;AF=0.0892572;AN=5008;NS=2504;DP=18706;EAS_AF=0.001;AMR_AF=0.0303;AFR_AF=0.3064;EUR_AF=0.0179;SAS_AF=0.002;AA=G|||;VT=SNP
8	4656770	rs149481199	A	T	100	PASS	AC=30;AF=0.00599042;AN=5008;NS=2504;DP=18736;EAS_AF=0;AMR_AF=0.0029;AFR_AF=0.0008;EUR_AF=0.0229;SAS_AF=0.0041;AA=A|||;VT=SNP
8	4656938	rs73179681	G	A	100	PASS	AC=427;AF=0.0852636;AN=5008;NS=2504;DP=13929;EAS_AF=0.0298;AMR_AF=0.1311;AFR_AF=0.0151;EUR_AF=0.1451;SAS_AF=0.1431;AA=G|||;VT=SNP
8	4657054	rs6988081	G	C	100	PASS	AC=1728;AF=0.345048;AN=5008;NS=2504;DP=12315;EAS_AF=0.4494;AMR_AF=0.5043;AFR_AF=0.09;EUR_AF=0.4056;SAS_AF=0.407;AA=G|||;VT=SNP
8	4657271	rs73179684	C	T	100	PASS	AC=465;AF=0.0928514;AN=5008;NS=2504;DP=14939;EAS_AF=0.0298;AMR_AF=0.1383;AFR_AF=0.0401;EUR_AF=0.1441;SAS_AF=0.1442;AA=C|||;VT=SNP
8	4657295	rs11136778	T	C	100	PASS	AC=1654;AF=0.330272;AN=5008;NS=2504;DP=15078;EAS_AF=0.247;AMR_AF=0.317;AFR_AF=0.205;EUR_AF=0.502;SAS_AF=0.4182;AA=T|||;VT=SNP
8	4657381	rs73179686	G	C	100	PASS	AC=437;AF=0.0872604;AN=5008;NS=2504;DP=14674;EAS_AF=0.0298;AMR_AF=0.1354;AFR_AF=0.0151;EUR_AF=0.1451;SAS_AF=0.1503;AA=G|||;VT=SNP
8	4657467	rs6993597	C	T	100	PASS	AC=593;AF=0.118411;AN=5008;NS=2504;DP=15026;EAS_AF=0.255;AMR_AF=0.121;AFR_AF=0.1044;EUR_AF=0.0219;SAS_AF=0.0941;AA=C|||;VT=SNP
8	4657472	rs11777650	A	G	100	PASS	AC=1647;AF=0.328874;AN=5008;NS=2504;DP=15073;EAS_AF=0.246;AMR_AF=0.3184;AFR_AF=0.2012;EUR_AF=0.5;SAS_AF=0.4182;AA=A|||;VT=SNP
8	4657542	rs73179690	C	A	100	PASS	AC=429;AF=0.0856629;AN=5008;NS=2504;DP=17877;EAS_AF=0.0298;AMR_AF=0.134;AFR_AF=0.0151;EUR_AF=0.1441;SAS_AF=0.1442;AA=C|||;VT=SNP
8	4657647	rs9644370	T	C	100	PASS	AC=472;AF=0.0942492;AN=5008;NS=2504;DP=15661;EAS_AF=0.254;AMR_AF=0.1153;AFR_AF=0.0219;EUR_AF=0.0189;SAS_AF=0.09;AA=T|||;VT=SNP
8	4657692	rs77090915	G	A	100	PASS	AC=593;AF=0.118411;AN=5008;NS=2504;DP=15317;EAS_AF=0.255;AMR_AF=0.1225;AFR_AF=0.1044;EUR_AF=0.0209;SAS_AF=0.0941;AA=G|||;VT=SNP
8	4657764	rs76281092	G	A	100	PASS	AC=474;AF=0.0946486;AN=5008;NS=2504;DP=14289;EAS_AF=0.256;AMR_AF=0.1153;AFR_AF=0.0219;EUR_AF=0.0189;SAS_AF=0.09;AA=G|||;VT=SNP
8	4657814	rs112554554	A	G	100	PASS	AC=593;AF=0.118411;AN=5008;NS=2504;DP=13578;EAS_AF=0.255;AMR_AF=0.1225;AFR_AF=0.1044;EUR_AF=0.0209;SAS_AF=0.0941;AA=G|||;VT=SNP
8	4657839	rs113973240	C	G	100	PASS	AC=631;AF=0.125998;AN=5008;NS=2504;DP=13554;EAS_AF=0.2609;AMR_AF=0.1268;AFR_AF=0.1263;EUR_AF=0.0209;SAS_AF=0.0941;AA=G|||;VT=SNP
8	4657866	rs111771077	T	C	100	PASS	AC=510;AF=0.101837;AN=5008;NS=2504;DP=14922;EAS_AF=0.254;AMR_AF=0.1182;AFR_AF=0.0492;EUR_AF=0.0189;SAS_AF=0.09;AA=T|||;VT=SNP
8	4657882	rs112512936	G	A	100	PASS	AC=510;AF=0.101837;AN=5008;NS=2504;DP=14204;EAS_AF=0.254;AMR_AF=0.1182;AFR_AF=0.0492;EUR_AF=0.0189;SAS_AF=0.09;AA=G|||;VT=SNP
8	4658028	rs74299168	A	G	100	PASS	AC=626;AF=0.125;AN=5008;NS=2504;DP=18689;EAS_AF=0.255;AMR_AF=0.1282;AFR_AF=0.1263;EUR_AF=0.0209;SAS_AF=0.0941;AA=G|||;VT=SNP
8	4658036	rs76095479	C	G	100	PASS	AC=626;AF=0.125;AN=5008;NS=2504;DP=18794;EAS_AF=0.255;AMR_AF=0.1282;AFR_AF=0.1263;EUR_AF=0.0209;SAS_AF=0.0941;AA=G|||;VT=SNP
8	4658174	rs9644283	T	C	100	PASS	AC=625;AF=0.1248;AN=5008;NS=2504;DP=15649;EAS_AF=0.254;AMR_AF=0.1282;AFR_AF=0.1263;EUR_AF=0.0209;SAS_AF=0.0941;AA=C|||;VT=SNP
8	4658181	rs9644284	C	T	100	PASS	AC=595;AF=0.11881;AN=5008;NS=2504;DP=15621;EAS_AF=0.256;AMR_AF=0.1239;AFR_AF=0.1044;EUR_AF=0.0209;SAS_AF=0.0941;AA=C|||;VT=SNP
8	4658248	rs9644371	T	C	100	PASS	AC=625;AF=0.1248;AN=5008;NS=2504;DP=15803;EAS_AF=0.2569;AMR_AF=0.1282;AFR_AF=0.1241;EUR_AF=0.0209;SAS_AF=0.0941;AA=t|||;VT=SNP
8	4658253	rs76713410	A	C	100	PASS	AC=545;AF=0.108826;AN=5008;NS=2504;DP=15880;EAS_AF=0.255;AMR_AF=0.1239;AFR_AF=0.0719;EUR_AF=0.0189;SAS_AF=0.09;AA=A|||;VT=SNP
8	4658292	rs7014556	A	G	100	PASS	AC=3980;AF=0.794728;AN=5008;NS=2504;DP=15939;EAS_AF=0.9534;AMR_AF=0.9049;AFR_AF=0.4289;EUR_AF=0.9264;SAS_AF=0.9121;AA=G|||;VT=SNP
8	4658299	rs112214096	A	G	100	PASS	AC=624;AF=0.124601;AN=5008;NS=2504;DP=16215;EAS_AF=0.256;AMR_AF=0.1282;AFR_AF=0.1241;EUR_AF=0.0209;SAS_AF=0.0941;AA=A|||;VT=SNP
8	4658307	rs77345984	G	C	100	PASS	AC=18;AF=0.00359425;AN=5008;NS=2504;DP=16322;EAS_AF=0;AMR_AF=0.0101;AFR_AF=0.0015;EUR_AF=0.0089;SAS_AF=0;AA=G|||;VT=SNP
8	4658410	rs9644372	T	G	100	PASS	AC=524;AF=0.104633;AN=5008;NS=2504;DP=19439;EAS_AF=0.2619;AMR_AF=0.1196;AFR_AF=0.0522;EUR_AF=0.0199;SAS_AF=0.09;AA=T|||;VT=SNP
8	4658422	rs55777483	C	T	100	PASS	AC=424;AF=0.0846645;AN=5008;NS=2504;DP=19352;EAS_AF=0.0308;AMR_AF=0.1326;AFR_AF=0.0151;EUR_AF=0.1431;SAS_AF=0.1401;AA=C|||;VT=SNP
8	4658435	rs56138441	C	T	100	PASS	AC=408;AF=0.0814696;AN=5008;NS=2504;DP=19296;EAS_AF=0.0308;AMR_AF=0.1268;AFR_AF=0.0144;EUR_AF=0.1322;SAS_AF=0.1401;AA=C|||;VT=SNP
8	4658590	rs9644373	T	A	100	PASS	AC=511;AF=0.102037;AN=5008;NS=2504;DP=18086;EAS_AF=0.254;AMR_AF=0.1196;AFR_AF=0.0492;EUR_AF=0.0189;SAS_AF=0.09;AA=T|||;VT=SNP
8	4658686	rs9644374	A	G	100	PASS	AC=624;AF=0.124601;AN=5008;NS=2504;DP=18968;EAS_AF=0.255;AMR_AF=0.1282;AFR_AF=0.1248;EUR_AF=0.0209;SAS_AF=0.0941;AA=G|||;VT=SNP
8	4658740	rs9644375	T	C	100	PASS	AC=675;AF=0.134784;AN=5008;NS=2504;DP=18071;EAS_AF=0.255;AMR_AF=0.1297;AFR_AF=0.1626;EUR_AF=0.0209;SAS_AF=0.0941;AA=C|||;VT=SNP
8	4658747	rs17347911	G	T	100	PASS	AC=467;AF=0.0932508;AN=5008;NS=2504;DP=17587;EAS_AF=0.0308;AMR_AF=0.1427;AFR_AF=0.0166;EUR_AF=0.168;SAS_AF=0.1493;AA=G|||;VT=SNP
8	4658897	rs76631463	C	T	100	PASS	AC=24;AF=0.00479233;AN=5008;NS=2504;DP=16145;EAS_AF=0;AMR_AF=0.0115;AFR_AF=0.0015;EUR_AF=0.0109;SAS_AF=0.0031;AA=C|||;VT=SNP
8	4659014	rs28376909	C	T	100	PASS	AC=676;AF=0.134984;AN=5008;NS=2504;DP=17421;EAS_AF=0.2589;AMR_AF=0.1297;AFR_AF=0.1589;EUR_AF=0.0219;SAS_AF=0.0951;AA=T|||;VT=SNP
8	4659034	rs28477851	T	C	100	PASS	AC=676;AF=0.134984;AN=5008;NS=2504;DP=17746;EAS_AF=0.2589;AMR_AF=0.1297;AFR_AF=0.1589;EUR_AF=0.0219;SAS_AF=0.0951;AA=C|||;VT=SNP
8	4659038	rs28737227	A	C	100	PASS	AC=566;AF=0.113019;AN=5008;NS=2504;DP=17741;EAS_AF=0.2579;AMR_AF=0.121;AFR_AF=0.0862;EUR_AF=0.0189;SAS_AF=0.091;AA=A|||;VT=SNP
8	4659056	rs28413498	T	A	100	PASS	AC=675;AF=0.134784;AN=5008;NS=2504;DP=17589;EAS_AF=0.2589;AMR_AF=0.1297;AFR_AF=0.1589;EUR_AF=0.0219;SAS_AF=0.0941;AA=A|||;VT=SNP
8	4659067	rs28719486	T	C	100	PASS	AC=675;AF=0.134784;AN=5008;NS=2504;DP=17510;EAS_AF=0.2589;AMR_AF=0.1297;AFR_AF=0.1589;EUR_AF=0.0219;SAS_AF=0.0941;AA=T|||;VT=SNP
8	4659203	rs12675737	C	G	100	PASS	AC=669;AF=0.133586;AN=5008;NS=2504;DP=14831;EAS_AF=0.2579;AMR_AF=0.1282;AFR_AF=0.1566;EUR_AF=0.0209;SAS_AF=0.0941;AA=G|||;VT=SNP
8	4659274	rs11136779	T	G	100	PASS	AC=1447;AF=0.288938;AN=5008;NS=2504;DP=16302;EAS_AF=0.4167;AMR_AF=0.4467;AFR_AF=0.0219;EUR_AF=0.3429;SAS_AF=0.3507;AA=T|||;VT=SNP
8	4659322	rs12677863	A	C	100	PASS	AC=560;AF=0.111821;AN=5008;NS=2504;DP=18135;EAS_AF=0.255;AMR_AF=0.1196;AFR_AF=0.0855;EUR_AF=0.0189;SAS_AF=0.09;AA=A|||;VT=SNP
8	4659380	rs12678251	T	C	100	PASS	AC=669;AF=0.133586;AN=5008;NS=2504;DP=19811;EAS_AF=0.255;AMR_AF=0.1282;AFR_AF=0.1589;EUR_AF=0.0209;SAS_AF=0.0941;AA=C|||;VT=SNP
8	4659576	rs12675793	C	G	100	PASS	AC=671;AF=0.133986;AN=5008;NS=2504;DP=19655;EAS_AF=0.255;AMR_AF=0.1282;AFR_AF=0.1604;EUR_AF=0.0209;SAS_AF=0.0941;AA=G|||;VT=SNP
8	4659606	rs12678702	T	C	100	PASS	AC=567;AF=0.113219;AN=5008;NS=2504;DP=19479;EAS_AF=0.2589;AMR_AF=0.1196;AFR_AF=0.0877;EUR_AF=0.0189;SAS_AF=0.09;AA=T|||;VT=SNP
8	4659628	rs12680174	G	A	100	PASS	AC=643;AF=0.128395;AN=5008;NS=2504;DP=20329;EAS_AF=0.256;AMR_AF=0.1239;AFR_AF=0.1407;EUR_AF=0.0209;SAS_AF=0.0941;AA=A|||;VT=SNP
8	4659687	rs17071406	T	A	100	PASS	AC=643;AF=0.128395;AN=5008;NS=2504;DP=22376;EAS_AF=0.256;AMR_AF=0.1225;AFR_AF=0.1415;EUR_AF=0.0209;SAS_AF=0.0941;AA=T|||;VT=SNP
8	4659738	rs17347946	C	T	100	PASS	AC=238;AF=0.047524;AN=5008;NS=2504;DP=20934;EAS_AF=0.001;AMR_AF=0.0346;AFR_AF=0.0817;EUR_AF=0.0577;SAS_AF=0.0481;AA=C|||;VT=SNP
8	4659767	rs34130715	T	C	100	PASS	AC=846;AF=0.16893;AN=5008;NS=2504;DP=20539;EAS_AF=0.2183;AMR_AF=0.134;AFR_AF=0.1195;EUR_AF=0.2346;SAS_AF=0.1421;AA=T|||;VT=SNP
8	4659922	rs28469770	C	T	100	PASS	AC=637;AF=0.127196;AN=5008;NS=2504;DP=17744;EAS_AF=0.255;AMR_AF=0.1225;AFR_AF=0.1407;EUR_AF=0.0209;SAS_AF=0.09;AA=C|||;VT=SNP
8	4659964	rs28668596	C	A	100	PASS	AC=561;AF=0.112021;AN=5008;NS=2504;DP=18598;EAS_AF=0.255;AMR_AF=0.1182;AFR_AF=0.087;EUR_AF=0.0189;SAS_AF=0.09;AA=C|||;VT=SNP
8	4660114	rs17071407	T	C	100	PASS	AC=641;AF=0.127995;AN=5008;NS=2504;DP=18565;EAS_AF=0.255;AMR_AF=0.1225;AFR_AF=0.1407;EUR_AF=0.0209;SAS_AF=0.0941;AA=C|||;VT=SNP
8	4660204	rs17071408	C	T	100	PASS	AC=640;AF=0.127796;AN=5008;NS=2504;DP=18382;EAS_AF=0.254;AMR_AF=0.1225;AFR_AF=0.1407;EUR_AF=0.0209;SAS_AF=0.0941;AA=T|||;VT=SNP
8	4660381	rs76786307	G	C	100	PASS	AC=641;AF=0.127995;AN=5008;NS=2504;DP=18074;EAS_AF=0.255;AMR_AF=0.1239;AFR_AF=0.1407;EUR_AF=0.0209;SAS_AF=0.093;AA=C|||;VT=SNP
8	4660397	rs79629213	G	A	100	PASS	AC=668;AF=0.133387;AN=5008;NS=2504;DP=18114;EAS_AF=0.251;AMR_AF=0.1282;AFR_AF=0.1626;EUR_AF=0.0209;SAS_AF=0.092;AA=A|||;VT=SNP
8	4660406	rs78182829	G	A	100	PASS	AC=627;AF=0.1252;AN=5008;NS=2504;DP=18455;EAS_AF=0.251;AMR_AF=0.1239;AFR_AF=0.1339;EUR_AF=0.0209;SAS_AF=0.092;AA=A|||;VT=SNP
8	4660585	rs17432531	T	C	100	PASS	AC=839;AF=0.167532;AN=5008;NS=2504;DP=16769;EAS_AF=0.2331;AMR_AF=0.121;AFR_AF=0.1225;EUR_AF=0.2177;SAS_AF=0.1421;AA=T|||;VT=SNP
8	4660773	rs78527216	G	A	100	PASS	AC=644;AF=0.128594;AN=5008;NS=2504;DP=17720;EAS_AF=0.25;AMR_AF=0.1239;AFR_AF=0.1467;EUR_AF=0.0209;SAS_AF=0.093;AA=G|||;VT=SNP
8	4660815	rs4143928	A	T	100	PASS	AC=1446;AF=0.288738;AN=5008;NS=2504;DP=17664;EAS_AF=0.381;AMR_AF=0.4337;AFR_AF=0.1097;EUR_AF=0.2883;SAS_AF=0.3333;AA=A|||;VT=SNP
8	4660854	rs67623182	G	A	100	PASS	AC=215;AF=0.0429313;AN=5008;NS=2504;DP=16953;EAS_AF=0.002;AMR_AF=0.036;AFR_AF=0.0908;EUR_AF=0.0537;SAS_AF=0.0143;AA=G|||;VT=SNP
8	4660891	rs17071412	C	G	100	PASS	AC=562;AF=0.11222;AN=5008;NS=2504;DP=16507;EAS_AF=0.251;AMR_AF=0.1196;AFR_AF=0.0908;EUR_AF=0.0189;SAS_AF=0.089;AA=C|||;VT=SNP
8	4660963	rs17071413	G	A	100	PASS	AC=644;AF=0.128594;AN=5008;NS=2504;DP=15035;EAS_AF=0.25;AMR_AF=0.1254;AFR_AF=0.146;EUR_AF=0.0209;SAS_AF=0.093;AA=G|||;VT=SNP
8	4660974	rs34389960	G	A	100	PASS	AC=1381;AF=0.275759;AN=5008;NS=2504;DP=14714;EAS_AF=0.374;AMR_AF=0.4265;AFR_AF=0.0802;EUR_AF=0.2833;SAS_AF=0.3241;AA=G|||;VT=SNP
8	4660996	rs75554157	T	C	100	PASS	AC=643;AF=0.128395;AN=5008;NS=2504;DP=14358;EAS_AF=0.25;AMR_AF=0.1239;AFR_AF=0.146;EUR_AF=0.0209;SAS_AF=0.093;AA=C|||;VT=SNP
8	4661087	rs79915765	T	A	100	PASS	AC=644;AF=0.128594;AN=5008;NS=2504;DP=14914;EAS_AF=0.251;AMR_AF=0.1239;AFR_AF=0.146;EUR_AF=0.0209;SAS_AF=0.093;AA=T|||;VT=SNP
8	4661319	rs74510018	T	C	100	PASS	AC=568;AF=0.113419;AN=5008;NS=2504;DP=16971;EAS_AF=0.256;AMR_AF=0.1196;AFR_AF=0.0908;EUR_AF=0.0189;SAS_AF=0.09;AA=T|||;VT=SNP
8	4661334	rs75486800	C	T	100	PASS	AC=645;AF=0.128794;AN=5008;NS=2504;DP=16893;EAS_AF=0.251;AMR_AF=0.1239;AFR_AF=0.146;EUR_AF=0.0209;SAS_AF=0.0941;AA=C|||;VT=SNP
8	4661352	rs76595192	C	T	100	PASS	AC=645;AF=0.128794;AN=5008;NS=2504;DP=16461;EAS_AF=0.252;AMR_AF=0.1239;AFR_AF=0.146;EUR_AF=0.0209;SAS_AF=0.093;AA=T|||;VT=SNP
8	4661534	rs17071414	T	C	100	PASS	AC=563;AF=0.11242;AN=5008;NS=2504;DP=15942;EAS_AF=0.252;AMR_AF=0.1196;AFR_AF=0.0908;EUR_AF=0.0189;SAS_AF=0.089;AA=T|||;VT=SNP
8	4661569	rs17071417	G	C	100	PASS	AC=563;AF=0.11242;AN=5008;NS=2504;DP=16442;EAS_AF=0.252;AMR_AF=0.1196;AFR_AF=0.0908;EUR_AF=0.0189;SAS_AF=0.089;AA=G|||;VT=SNP
8	4661619	rs77013071	T	A	100	PASS	AC=563;AF=0.11242;AN=5008;NS=2504;DP=16395;EAS_AF=0.252;AMR_AF=0.1196;AFR_AF=0.0908;EUR_AF=0.0189;SAS_AF=0.089;AA=T|||;VT=SNP
8	4661660	rs17071420	A	G	100	PASS	AC=564;AF=0.11262;AN=5008;NS=2504;DP=16629;EAS_AF=0.253;AMR_AF=0.1196;AFR_AF=0.0908;EUR_AF=0.0189;SAS_AF=0.089;AA=A|||;VT=SNP
8	4661759	rs11136780	C	A	100	PASS	AC=1700;AF=0.339457;AN=5008;NS=2504;DP=14895;EAS_AF=0.247;AMR_AF=0.255;AFR_AF=0.3638;EUR_AF=0.4463;SAS_AF=0.3517;AA=C|||;VT=SNP
8	4661762	rs1457178	C	T	100	PASS	AC=4388;AF=0.876198;AN=5008;NS=2504;DP=14863;EAS_AF=0.9702;AMR_AF=0.9107;AFR_AF=0.8041;EUR_AF=0.8698;SAS_AF=0.8589;AA=T|||;VT=SNP
8	4661912	rs11136781	C	A	100	PASS	AC=4385;AF=0.875599;AN=5008;NS=2504;DP=14122;EAS_AF=0.9702;AMR_AF=0.9107;AFR_AF=0.8026;EUR_AF=0.8698;SAS_AF=0.8579;AA=A|||;VT=SNP
8	4662136	rs79291403	A	G	100	PASS	AC=680;AF=0.135783;AN=5008;NS=2504;DP=13751;EAS_AF=0.254;AMR_AF=0.1282;AFR_AF=0.1687;EUR_AF=0.0209;SAS_AF=0.093;AA=G|||;VT=SNP
8	4662470	rs75599614	G	T	100	PASS	AC=140;AF=0.0279553;AN=5008;NS=2504;DP=16822;EAS_AF=0;AMR_AF=0.0346;AFR_AF=0.0061;EUR_AF=0.0606;SAS_AF=0.0481;AA=G|||;VT=SNP
8	4662524	rs12679612	A	G	100	PASS	AC=950;AF=0.189696;AN=5008;NS=2504;DP=16540;EAS_AF=0.2569;AMR_AF=0.1643;AFR_AF=0.2995;EUR_AF=0.0746;SAS_AF=0.1084;AA=G|||;VT=SNP
8	4662713	rs66776923	T	C	100	PASS	AC=218;AF=0.0435304;AN=5008;NS=2504;DP=18588;EAS_AF=0.001;AMR_AF=0.0346;AFR_AF=0.0946;EUR_AF=0.0537;SAS_AF=0.0143;AA=T|||;VT=SNP
8	4662863	rs2118572	G	T	100	PASS	AC=596;AF=0.11901;AN=5008;NS=2504;DP=19272;EAS_AF=0.256;AMR_AF=0.1239;AFR_AF=0.1097;EUR_AF=0.0189;SAS_AF=0.09;AA=T|||;VT=SNP
8	4662898	rs10106620	T	C	100	PASS	AC=2127;AF=0.42472;AN=5008;NS=2504;DP=18218;EAS_AF=0.3512;AMR_AF=0.3473;AFR_AF=0.4274;EUR_AF=0.508;SAS_AF=0.4663;AA=T|||;VT=SNP
8	4662991	rs73181505	G	C	100	PASS	AC=192;AF=0.0383387;AN=5008;NS=2504;DP=16278;EAS_AF=0.001;AMR_AF=0.0346;AFR_AF=0.0741;EUR_AF=0.0547;SAS_AF=0.0143;AA=G|||;VT=SNP
8	4663010	rs2118574	A	C	100	PASS	AC=699;AF=0.139577;AN=5008;NS=2504;DP=15818;EAS_AF=0.255;AMR_AF=0.1282;AFR_AF=0.18;EUR_AF=0.0209;SAS_AF=0.0961;AA=C|||;VT=SNP
8	4663171	rs7016863	T	G	100	PASS	AC=1705;AF=0.340455;AN=5008;NS=2504;DP=19699;EAS_AF=0.4355;AMR_AF=0.4784;AFR_AF=0.1203;EUR_AF=0.3827;SAS_AF=0.3988;AA=T|||;VT=SNP
8	4663201	rs2164907	C	A	100	PASS	AC=604;AF=0.120607;AN=5008;NS=2504;DP=19518;EAS_AF=0.253;AMR_AF=0.1239;AFR_AF=0.1188;EUR_AF=0.0189;SAS_AF=0.089;AA=A|||;VT=SNP
8	4663283	rs2118575	A	G	100	PASS	AC=672;AF=0.134185;AN=5008;NS=2504;DP=18876;EAS_AF=0.252;AMR_AF=0.1282;AFR_AF=0.1641;EUR_AF=0.0209;SAS_AF=0.093;AA=G|||;VT=SNP
8	4663349	rs79639202	C	T	100	PASS	AC=25;AF=0.00499201;AN=5008;NS=2504;DP=17086;EAS_AF=0;AMR_AF=0.0058;AFR_AF=0.0015;EUR_AF=0.0179;SAS_AF=0.001;AA=C|||;VT=SNP
8	4663465	rs2028223	C	T	100	PASS	AC=1587;AF=0.316893;AN=5008;NS=2504;DP=16280;EAS_AF=0.4167;AMR_AF=0.4452;AFR_AF=0.093;EUR_AF=0.3598;SAS_AF=0.3814;AA=C|||;VT=SNP
8	4663829	rs10092951	C	T	100	PASS	AC=1833;AF=0.366014;AN=5008;NS=2504;DP=17918;EAS_AF=0.248;AMR_AF=0.3069;AFR_AF=0.3775;EUR_AF=0.4851;SAS_AF=0.3916;AA=C|||;VT=SNP
8	4663985	rs28590213	C	T	100	PASS	AC=471;AF=0.0940495;AN=5008;NS=2504;DP=18821;EAS_AF=0.251;AMR_AF=0.1167;AFR_AF=0.0227;EUR_AF=0.0189;SAS_AF=0.09;AA=C|||;VT=SNP
8	4664285	rs17071435	T	G	100	PASS	AC=672;AF=0.134185;AN=5008;NS=2504;DP=17922;EAS_AF=0.2579;AMR_AF=0.1282;AFR_AF=0.1581;EUR_AF=0.0209;SAS_AF=0.0951;AA=T|||;VT=SNP
8	4664374	rs77290069	A	T	100	PASS	AC=565;AF=0.112819;AN=5008;NS=2504;DP=16971;EAS_AF=0.255;AMR_AF=0.1196;AFR_AF=0.0893;EUR_AF=0.0189;SAS_AF=0.09;AA=A|||;VT=SNP
8	4664461	rs74439168	T	A	100	PASS	AC=667;AF=0.133187;AN=5008;NS=2504;DP=17245;EAS_AF=0.2569;AMR_AF=0.1282;AFR_AF=0.1558;EUR_AF=0.0209;SAS_AF=0.0941;AA=T|||;VT=SNP
8	4664911	rs9314541	G	A	100	PASS	AC=1839;AF=0.367212;AN=5008;NS=2504;DP=18165;EAS_AF=0.256;AMR_AF=0.3127;AFR_AF=0.4062;EUR_AF=0.4742;SAS_AF=0.3579;AA=G|||;VT=SNP
8	4665038	rs6985319	A	G	100	PASS	AC=1771;AF=0.353634;AN=5008;NS=2504;DP=18520;EAS_AF=0.495;AMR_AF=0.4654;AFR_AF=0.0915;EUR_AF=0.3698;SAS_AF=0.4663;AA=A|||;VT=SNP
8	4665177	rs78840285	C	T	100	PASS	AC=617;AF=0.123203;AN=5008;NS=2504;DP=20229;EAS_AF=0.253;AMR_AF=0.1239;AFR_AF=0.1278;EUR_AF=0.0209;SAS_AF=0.0879;AA=T|||;VT=SNP
8	4665215	rs7002893	G	A	100	PASS	AC=112;AF=0.0223642;AN=5008;NS=2504;DP=19174;EAS_AF=0.001;AMR_AF=0.0231;AFR_AF=0.0015;EUR_AF=0.0865;SAS_AF=0.0061;AA=G|||;VT=SNP
8	4665629	rs17071450	T	A	100	PASS	AC=678;AF=0.135383;AN=5008;NS=2504;DP=18408;EAS_AF=0.2599;AMR_AF=0.1282;AFR_AF=0.1649;EUR_AF=0.0209;SAS_AF=0.09;AA=A|||;VT=SNP
8	4665649	rs10086985	A	G	100	PASS	AC=2029;AF=0.405152;AN=5008;NS=2504;DP=17753;EAS_AF=0.3234;AMR_AF=0.3314;AFR_AF=0.413;EUR_AF=0.492;SAS_AF=0.4417;AA=A|||;VT=SNP
8	4665651	rs80308327	A	G	100	PASS	AC=57;AF=0.0113818;AN=5008;NS=2504;DP=17697;EAS_AF=0.001;AMR_AF=0.0231;AFR_AF=0.003;EUR_AF=0.0249;SAS_AF=0.0112;AA=T|||;VT=SNP
8	4666204	rs188960464	C	T	100	PASS	AC=19;AF=0.00379393;AN=5008;NS=2504;DP=18669;EAS_AF=0;AMR_AF=0.0072;AFR_AF=0.0008;EUR_AF=0.0089;SAS_AF=0.0041;AA=C|||;VT=SNP
8	4666391	rs79281315	T	C	100	PASS	AC=662;AF=0.132188;AN=5008;NS=2504;DP=18864;EAS_AF=0.2599;AMR_AF=0.1297;AFR_AF=0.1551;EUR_AF=0.0209;SAS_AF=0.0859;AA=T|||;VT=SNP
8	4666493	rs74663638	T	C	100	PASS	AC=662;AF=0.132188;AN=5008;NS=2504;DP=17127;EAS_AF=0.2599;AMR_AF=0.1297;AFR_AF=0.1551;EUR_AF=0.0209;SAS_AF=0.0859;AA=T|||;VT=SNP
8	4666520	rs79534916	C	T	100	PASS	AC=605;AF=0.120807;AN=5008;NS=2504;DP=16850;EAS_AF=0.2589;AMR_AF=0.1254;AFR_AF=0.1165;EUR_AF=0.0189;SAS_AF=0.0859;AA=C|||;VT=SNP
8	4666654	rs17071459	C	T	100	PASS	AC=572;AF=0.114217;AN=5008;NS=2504;DP=16310;EAS_AF=0.2589;AMR_AF=0.121;AFR_AF=0.0938;EUR_AF=0.0189;SAS_AF=0.0859;AA=C|||;VT=SNP
8	4666701	rs17071462	T	C	100	PASS	AC=525;AF=0.104832;AN=5008;NS=2504;DP=17115;EAS_AF=0.2589;AMR_AF=0.1225;AFR_AF=0.056;EUR_AF=0.0189;SAS_AF=0.0879;AA=T|||;VT=SNP
8	4667209	rs7842352	G	C	100	PASS	AC=682;AF=0.136182;AN=5008;NS=2504;DP=19348;EAS_AF=0.2609;AMR_AF=0.1297;AFR_AF=0.1649;EUR_AF=0.0229;SAS_AF=0.09;AA=G|||;VT=SNP
8	4667365	rs7843673	C	A	100	PASS	AC=658;AF=0.13139;AN=5008;NS=2504;DP=16718;EAS_AF=0.256;AMR_AF=0.1254;AFR_AF=0.1543;EUR_AF=0.0209;SAS_AF=0.09;AA=A|||;VT=SNP
8	4667574	rs12677327	C	T	100	PASS	AC=662;AF=0.132188;AN=5008;NS=2504;DP=16860;EAS_AF=0.256;AMR_AF=0.1254;AFR_AF=0.1543;EUR_AF=0.0209;SAS_AF=0.0941;AA=T|||;VT=SNP
8	4667837	rs28524662	C	T	100	PASS	AC=576;AF=0.115016;AN=5008;NS=2504;DP=16874;EAS_AF=0.248;AMR_AF=0.1182;AFR_AF=0.1044;EUR_AF=0.0189;SAS_AF=0.089;AA=C|||;VT=SNP
8	4667896	rs17432649	T	C	100	PASS	AC=410;AF=0.081869;AN=5008;NS=2504;DP=16815;EAS_AF=0.0437;AMR_AF=0.1066;AFR_AF=0.0121;EUR_AF=0.2207;SAS_AF=0.0552;AA=T|||;VT=SNP
8	4667979	rs71523648	A	C	100	PASS	AC=21;AF=0.00419329;AN=5008;NS=2504;DP=16582;EAS_AF=0;AMR_AF=0.0043;AFR_AF=0.0008;EUR_AF=0.0149;SAS_AF=0.002;AA=A|||;VT=SNP
8	4668337	rs6982386	C	A	100	PASS	AC=1760;AF=0.351438;AN=5008;NS=2504;DP=15912;EAS_AF=0.4772;AMR_AF=0.5072;AFR_AF=0.1021;EUR_AF=0.3588;SAS_AF=0.4407;AA=T|||;VT=SNP
8	4668653	rs11780377	C	T	100	PASS	AC=111;AF=0.0221645;AN=5008;NS=2504;DP=16168;EAS_AF=0;AMR_AF=0.0231;AFR_AF=0.0242;EUR_AF=0.0487;SAS_AF=0.0143;AA=C|||;VT=SNP
8	4668871	rs17071481	T	G	100	PASS	AC=589;AF=0.117612;AN=5008;NS=2504;DP=15864;EAS_AF=0.2629;AMR_AF=0.1182;AFR_AF=0.0991;EUR_AF=0.0199;SAS_AF=0.093;AA=T|||;VT=SNP
8	4669113	rs7839952	T	C	100	PASS	AC=1326;AF=0.264776;AN=5008;NS=2504;DP=14401;EAS_AF=0.3095;AMR_AF=0.2824;AFR_AF=0.1551;EUR_AF=0.2942;SAS_AF=0.3241;AA=T|||;VT=SNP
8	4669162	rs7840092	T	G	100	PASS	AC=649;AF=0.129593;AN=5008;NS=2504;DP=15061;EAS_AF=0.2639;AMR_AF=0.1225;AFR_AF=0.1369;EUR_AF=0.0219;SAS_AF=0.0971;AA=T|||;VT=SNP
8	4669359	rs9314542	C	T	100	PASS	AC=1174;AF=0.234425;AN=5008;NS=2504;DP=16272;EAS_AF=0.246;AMR_AF=0.1254;AFR_AF=0.3449;EUR_AF=0.2276;SAS_AF=0.1575;AA=C|||;VT=SNP
8	4669941	rs79354837	C	A	100	PASS	AC=614;AF=0.122604;AN=5008;NS=2504;DP=16708;EAS_AF=0.253;AMR_AF=0.121;AFR_AF=0.1271;EUR_AF=0.0199;SAS_AF=0.089;AA=A|||;VT=SNP
8	4670055	rs1561356	G	C	100	PASS	AC=638;AF=0.127396;AN=5008;NS=2504;DP=16261;EAS_AF=0.2599;AMR_AF=0.1225;AFR_AF=0.1339;EUR_AF=0.0209;SAS_AF=0.0951;AA=G|||;VT=SNP
8	4670109	rs10216905	T	C	100	PASS	AC=1981;AF=0.395567;AN=5008;NS=2504;DP=14516;EAS_AF=0.3016;AMR_AF=0.2997;AFR_AF=0.4183;EUR_AF=0.5149;SAS_AF=0.407;AA=T|||;VT=SNP
8	4670279	rs1561357	C	T	100	PASS	AC=556;AF=0.111022;AN=5008;NS=2504;DP=16618;EAS_AF=0.2589;AMR_AF=0.1153;AFR_AF=0.0779;EUR_AF=0.0189;SAS_AF=0.0951;AA=C|||;VT=SNP
8	4670302	rs1561358	T	A	100	PASS	AC=672;AF=0.134185;AN=5008;NS=2504;DP=16958;EAS_AF=0.2589;AMR_AF=0.1225;AFR_AF=0.1604;EUR_AF=0.0209;SAS_AF=0.0951;AA=T|||;VT=SNP
8	4670365	rs73181519	A	G	100	PASS	AC=199;AF=0.0397364;AN=5008;NS=2504;DP=16243;EAS_AF=0;AMR_AF=0.0403;AFR_AF=0.0756;EUR_AF=0.0547;SAS_AF=0.0164;AA=A|||;VT=SNP
8	4670590	rs13254884	G	C	100	PASS	AC=1630;AF=0.325479;AN=5008;NS=2504;DP=17480;EAS_AF=0.4236;AMR_AF=0.4856;AFR_AF=0.0908;EUR_AF=0.3598;SAS_AF=0.3926;AA=G|||;VT=SNP
8	4671057	rs17071501	T	C	100	PASS	AC=643;AF=0.128395;AN=5008;NS=2504;DP=18347;EAS_AF=0.2609;AMR_AF=0.1225;AFR_AF=0.1331;EUR_AF=0.0209;SAS_AF=0.1002;AA=T|||;VT=SNP
8	4671505	rs28702435	C	T	100	PASS	AC=671;AF=0.133986;AN=5008;NS=2504;DP=16968;EAS_AF=0.2579;AMR_AF=0.1268;AFR_AF=0.1551;EUR_AF=0.0209;SAS_AF=0.0992;AA=T|||;VT=SNP
8	4671794	rs11786881	A	G	100	PASS	AC=4564;AF=0.911342;AN=5008;NS=2504;DP=14955;EAS_AF=1;AMR_AF=0.9496;AFR_AF=0.7958;EUR_AF=0.9304;SAS_AF=0.9294;AA=T|||;VT=SNP
8	4671971	rs58024148	G	A	100	PASS	AC=570;AF=0.113818;AN=5008;NS=2504;DP=16871;EAS_AF=0.247;AMR_AF=0.1182;AFR_AF=0.0953;EUR_AF=0.0189;SAS_AF=0.0961;AA=G|||;VT=SNP
8	4671999	rs61058298	A	C	100	PASS	AC=650;AF=0.129792;AN=5008;NS=2504;DP=17187;EAS_AF=0.255;AMR_AF=0.1239;AFR_AF=0.143;EUR_AF=0.0209;SAS_AF=0.0992;AA=C|||;VT=SNP
8	4672114	rs2897704	A	T	100	PASS	AC=636;AF=0.126997;AN=5008;NS=2504;DP=16466;EAS_AF=0.255;AMR_AF=0.1225;AFR_AF=0.1331;EUR_AF=0.0209;SAS_AF=0.0992;AA=A|||;VT=SNP
8	4672176	rs4256614	G	C	100	PASS	AC=626;AF=0.125;AN=5008;NS=2504;DP=14751;EAS_AF=0.251;AMR_AF=0.1225;AFR_AF=0.1331;EUR_AF=0.0209;SAS_AF=0.093;AA=G|||;VT=SNP
8	4672291	rs4256615	G	A	100	PASS	AC=1509;AF=0.301318;AN=5008;NS=2504;DP=13468;EAS_AF=0.3879;AMR_AF=0.4813;AFR_AF=0.0794;EUR_AF=0.3559;SAS_AF=0.3282;AA=G|||;VT=SNP
8	4672580	rs17348162	A	C	100	PASS	AC=256;AF=0.0511182;AN=5008;NS=2504;DP=14875;EAS_AF=0;AMR_AF=0.0389;AFR_AF=0.0658;EUR_AF=0.0716;SAS_AF=0.0716;AA=A|||;VT=SNP
8	4672939	rs2407596	C	A	100	PASS	AC=1551;AF=0.309704;AN=5008;NS=2504;DP=16267;EAS_AF=0.3948;AMR_AF=0.4856;AFR_AF=0.0915;EUR_AF=0.3569;SAS_AF=0.3436;AA=C|||;VT=SNP
8	4672994	rs2897705	C	G	100	PASS	AC=666;AF=0.132987;AN=5008;NS=2504;DP=17084;EAS_AF=0.256;AMR_AF=0.1268;AFR_AF=0.1558;EUR_AF=0.0209;SAS_AF=0.0951;AA=G|||;VT=SNP
8	4673082	rs150167623	G	A	100	PASS	AC=180;AF=0.0359425;AN=5008;NS=2504;DP=14705;EAS_AF=0;AMR_AF=0.0259;AFR_AF=0.0756;EUR_AF=0.0477;SAS_AF=0.0143;AA=G|||;VT=SNP
8	4673179	rs138673492	T	C	100	PASS	AC=36;AF=0.0071885;AN=5008;NS=2504;DP=11868;EAS_AF=0.001;AMR_AF=0.0058;AFR_AF=0.0008;EUR_AF=0.0179;SAS_AF=0.0123;AA=t|||;VT=SNP
8	4673274	rs73181527	G	C	100	PASS	AC=160;AF=0.0319489;AN=5008;NS=2504;DP=13562;EAS_AF=0.001;AMR_AF=0.0389;AFR_AF=0.003;EUR_AF=0.1054;SAS_AF=0.0225;AA=G|||;VT=SNP
8	4673318	rs12677737	C	G	100	PASS	AC=679;AF=0.135583;AN=5008;NS=2504;DP=14688;EAS_AF=0.2579;AMR_AF=0.1297;AFR_AF=0.1634;EUR_AF=0.0199;SAS_AF=0.0951;AA=G|||;VT=SNP
8	4673436	rs12549714	G	A	100	PASS	AC=657;AF=0.13119;AN=5008;NS=2504;DP=15576;EAS_AF=0.0506;AMR_AF=0.1628;AFR_AF=0.0182;EUR_AF=0.2674;SAS_AF=0.2045;AA=G|||;VT=SNP
8	4673454	rs62484627	G	T	100	PASS	AC=216;AF=0.043131;AN=5008;NS=2504;DP=15456;EAS_AF=0.0367;AMR_AF=0.0591;AFR_AF=0.0038;EUR_AF=0.0716;SAS_AF=0.0624;AA=G|||;VT=SNP
8	4673554	rs36125005	G	C	100	PASS	AC=13;AF=0.00259585;AN=5008;NS=2504;DP=16692;EAS_AF=0;AMR_AF=0.0014;AFR_AF=0.0008;EUR_AF=0.0109;SAS_AF=0;AA=G|||;VT=SNP
8	4673760	rs62484628	G	A	100	PASS	AC=16;AF=0.00319489;AN=5008;NS=2504;DP=15783;EAS_AF=0;AMR_AF=0.0029;AFR_AF=0;EUR_AF=0.0129;SAS_AF=0.001;AA=G|||;VT=SNP
8	4673785	rs116881268	C	G	100	PASS	AC=55;AF=0.0109824;AN=5008;NS=2504;DP=15874;EAS_AF=0;AMR_AF=0.0159;AFR_AF=0;EUR_AF=0.0368;SAS_AF=0.0072;AA=C|||;VT=SNP
8	4673788	rs28622489	A	C	100	PASS	AC=1357;AF=0.270966;AN=5008;NS=2504;DP=16011;EAS_AF=0.3105;AMR_AF=0.2925;AFR_AF=0.1906;EUR_AF=0.2903;SAS_AF=0.3037;AA=C|||;VT=SNP
8	4674402	rs2028225	G	C	100	PASS	AC=560;AF=0.111821;AN=5008;NS=2504;DP=18112;EAS_AF=0.2907;AMR_AF=0.1729;AFR_AF=0.0219;EUR_AF=0.0219;SAS_AF=0.0982;AA=G|||;VT=SNP
8	4674700	rs2028226	T	C	100	PASS	AC=1322;AF=0.263978;AN=5008;NS=2504;DP=18039;EAS_AF=0.3056;AMR_AF=0.2939;AFR_AF=0.1755;EUR_AF=0.2903;SAS_AF=0.2924;AA=C|||;VT=SNP
8	4674767	rs4292710	A	T	100	PASS	AC=762;AF=0.152157;AN=5008;NS=2504;DP=17371;EAS_AF=0.2867;AMR_AF=0.1888;AFR_AF=0.1649;EUR_AF=0.0239;SAS_AF=0.1022;AA=A|||;VT=SNP
8	4675060	rs73181539	G	A	100	PASS	AC=134;AF=0.0267572;AN=5008;NS=2504;DP=18683;EAS_AF=0;AMR_AF=0.0245;AFR_AF=0.0416;EUR_AF=0.0477;SAS_AF=0.0143;AA=G|||;VT=SNP
8	4675134	rs17071537	T	C	100	PASS	AC=1282;AF=0.25599;AN=5008;NS=2504;DP=19637;EAS_AF=0.3125;AMR_AF=0.2839;AFR_AF=0.1755;EUR_AF=0.2575;SAS_AF=0.2853;AA=C|||;VT=SNP
8	4675158	rs17071540	A	C	100	PASS	AC=1287;AF=0.256989;AN=5008;NS=2504;DP=19940;EAS_AF=0.3065;AMR_AF=0.2839;AFR_AF=0.1831;EUR_AF=0.2584;SAS_AF=0.2853;AA=C|||;VT=SNP
8	4675178	rs79729794	T	G	100	PASS	AC=1282;AF=0.25599;AN=5008;NS=2504;DP=20047;EAS_AF=0.3065;AMR_AF=0.2824;AFR_AF=0.1823;EUR_AF=0.2555;SAS_AF=0.2853;AA=G|||;VT=SNP
8	4675191	rs17071546	A	T	100	PASS	AC=1146;AF=0.228834;AN=5008;NS=2504;DP=19618;EAS_AF=0.3046;AMR_AF=0.2709;AFR_AF=0.0915;EUR_AF=0.2535;SAS_AF=0.2812;AA=A|||;VT=SNP
8	4675331	rs4875387	A	C	100	PASS	AC=1283;AF=0.25619;AN=5008;NS=2504;DP=19020;EAS_AF=0.3065;AMR_AF=0.2839;AFR_AF=0.1831;EUR_AF=0.2545;SAS_AF=0.2853;AA=A|||;VT=SNP
8	4675393	rs4875388	T	C	100	PASS	AC=1272;AF=0.253994;AN=5008;NS=2504;DP=17894;EAS_AF=0.3046;AMR_AF=0.2824;AFR_AF=0.1755;EUR_AF=0.2575;SAS_AF=0.2843;AA=T|||;VT=SNP
8	4675534	rs74828988	G	T	100	PASS	AC=631;AF=0.125998;AN=5008;NS=2504;DP=18488;EAS_AF=0.253;AMR_AF=0.1254;AFR_AF=0.1301;EUR_AF=0.0209;SAS_AF=0.0982;AA=T|||;VT=SNP
8	4675548	rs79185287	C	T	100	PASS	AC=138;AF=0.0275559;AN=5008;NS=2504;DP=18331;EAS_AF=0;AMR_AF=0.036;AFR_AF=0.0061;EUR_AF=0.0577;SAS_AF=0.0481;AA=C|||;VT=SNP
8	4675978	rs17348228	A	C	100	PASS	AC=182;AF=0.0363419;AN=5008;NS=2504;DP=16497;EAS_AF=0;AMR_AF=0.0389;AFR_AF=0.0061;EUR_AF=0.0706;SAS_AF=0.0777;AA=A|||;VT=SNP
8	4675997	rs17071555	A	C	100	PASS	AC=727;AF=0.145168;AN=5008;NS=2504;DP=16475;EAS_AF=0.2986;AMR_AF=0.183;AFR_AF=0.1324;EUR_AF=0.0258;SAS_AF=0.1002;AA=A|||;VT=SNP
8	4676403	rs12549562	A	T	100	PASS	AC=1892;AF=0.377796;AN=5008;NS=2504;DP=18111;EAS_AF=0.3036;AMR_AF=0.2853;AFR_AF=0.4047;EUR_AF=0.495;SAS_AF=0.363;AA=A|||;VT=SNP
8	4676416	rs17071569	T	G	100	PASS	AC=769;AF=0.153554;AN=5008;NS=2504;DP=18000;EAS_AF=0.3095;AMR_AF=0.183;AFR_AF=0.1573;EUR_AF=0.0239;SAS_AF=0.1002;AA=T|||;VT=SNP
8	4676434	rs17432810	G	A	100	PASS	AC=14;AF=0.00279553;AN=5008;NS=2504;DP=17915;EAS_AF=0;AMR_AF=0.0043;AFR_AF=0.0015;EUR_AF=0.007;SAS_AF=0.002;AA=G|||;VT=SNP
8	4676578	rs17071573	G	C	100	PASS	AC=548;AF=0.109425;AN=5008;NS=2504;DP=14876;EAS_AF=0.256;AMR_AF=0.1167;AFR_AF=0.0726;EUR_AF=0.0199;SAS_AF=0.0951;AA=G|||;VT=SNP
8	4676661	rs11775951	G	A	100	PASS	AC=1758;AF=0.351038;AN=5008;NS=2504;DP=16300;EAS_AF=0.2629;AMR_AF=0.2695;AFR_AF=0.3623;EUR_AF=0.4781;SAS_AF=0.3538;AA=G|||;VT=SNP
8	4676766	rs60781354	G	A	100	PASS	AC=474;AF=0.0946486;AN=5008;NS=2504;DP=16391;EAS_AF=0.252;AMR_AF=0.1167;AFR_AF=0.0204;EUR_AF=0.0199;SAS_AF=0.0941;AA=g|||;VT=SNP
8	4677253	rs17071579	C	T	100	PASS	AC=628;AF=0.125399;AN=5008;NS=2504;DP=16577;EAS_AF=0.256;AMR_AF=0.1239;AFR_AF=0.1271;EUR_AF=0.0199;SAS_AF=0.0982;AA=T|||;VT=SNP
8	4677472	rs10113531	T	C	100	PASS	AC=628;AF=0.125399;AN=5008;NS=2504;DP=21540;EAS_AF=0.256;AMR_AF=0.1239;AFR_AF=0.1271;EUR_AF=0.0199;SAS_AF=0.0982;AA=C|||;VT=SNP
8	4677622	rs10113508	A	G	100	PASS	AC=597;AF=0.119209;AN=5008;NS=2504;DP=17524;EAS_AF=0.2569;AMR_AF=0.1196;AFR_AF=0.1082;EUR_AF=0.0199;SAS_AF=0.0941;AA=A|||;VT=SNP
8	4677888	rs77647449	T	G	100	PASS	AC=14;AF=0.00279553;AN=5008;NS=2504;DP=20440;EAS_AF=0;AMR_AF=0.0043;AFR_AF=0.0015;EUR_AF=0.007;SAS_AF=0.002;AA=T|||;VT=SNP
8	4677913	rs73181547	G	C	100	PASS	AC=29;AF=0.00579073;AN=5008;NS=2504;DP=20280;EAS_AF=0;AMR_AF=0.0014;AFR_AF=0.0023;EUR_AF=0.0219;SAS_AF=0.0031;AA=G|||;VT=SNP
8	4677972	rs17071583	A	C	100	PASS	AC=636;AF=0.126997;AN=5008;NS=2504;DP=19005;EAS_AF=0.2609;AMR_AF=0.1254;AFR_AF=0.1271;EUR_AF=0.0209;SAS_AF=0.0992;AA=A|||;VT=SNP
8	4678027	rs17071587	G	C	100	PASS	AC=1601;AF=0.319688;AN=5008;NS=2504;DP=18300;EAS_AF=0.4187;AMR_AF=0.4769;AFR_AF=0.0825;EUR_AF=0.3608;SAS_AF=0.3845;AA=G|||;VT=SNP
8	4678301	rs12674540	A	T	100	PASS	AC=716;AF=0.142971;AN=5008;NS=2504;DP=20571;EAS_AF=0.2956;AMR_AF=0.1816;AFR_AF=0.1278;EUR_AF=0.0229;SAS_AF=0.1022;AA=T|||;VT=SNP
8	4678344	rs12674959	T	C	100	PASS	AC=635;AF=0.126797;AN=5008;NS=2504;DP=20974;EAS_AF=0.2629;AMR_AF=0.1254;AFR_AF=0.1263;EUR_AF=0.0199;SAS_AF=0.0982;AA=T|||;VT=SNP
8	4678381	rs4875389	G	A	100	PASS	AC=3969;AF=0.792532;AN=5008;NS=2504;DP=20606;EAS_AF=0.7381;AMR_AF=0.83;AFR_AF=0.702;EUR_AF=0.9095;SAS_AF=0.8241;AA=A|||;VT=SNP
8	4678477	rs4875390	C	T	100	PASS	AC=648;AF=0.129393;AN=5008;NS=2504;DP=20467;EAS_AF=0.2619;AMR_AF=0.1311;AFR_AF=0.1271;EUR_AF=0.0288;SAS_AF=0.0982;AA=T|||;VT=SNP
8	4678575	rs12674578	A	C	100	PASS	AC=574;AF=0.114617;AN=5008;NS=2504;DP=19599;EAS_AF=0.2619;AMR_AF=0.1297;AFR_AF=0.1256;EUR_AF=0.0199;SAS_AF=0.0348;AA=C|||;VT=SNP
8	4678584	rs12676416	G	T	100	PASS	AC=572;AF=0.114217;AN=5008;NS=2504;DP=19087;EAS_AF=0.2619;AMR_AF=0.1254;AFR_AF=0.1263;EUR_AF=0.0199;SAS_AF=0.0348;AA=T|||;VT=SNP
8	4678748	rs73181550	C	A	100	PASS	AC=163;AF=0.0325479;AN=5008;NS=2504;DP=19065;EAS_AF=0;AMR_AF=0.0259;AFR_AF=0.0628;EUR_AF=0.0477;SAS_AF=0.0143;AA=C|||;VT=SNP
8	4678751	rs12675445	T	A	100	PASS	AC=633;AF=0.126398;AN=5008;NS=2504;DP=19172;EAS_AF=0.2619;AMR_AF=0.1268;AFR_AF=0.1263;EUR_AF=0.0189;SAS_AF=0.0971;AA=A|||;VT=SNP
8	4678817	rs79929518	G	A	100	PASS	AC=51;AF=0.0101837;AN=5008;NS=2504;DP=19258;EAS_AF=0;AMR_AF=0.0072;AFR_AF=0.0091;EUR_AF=0.0288;SAS_AF=0.0051;AA=G|||;VT=SNP
8	4679469	rs11785217	C	G	100	PASS	AC=19;AF=0.00379393;AN=5008;NS=2504;DP=18045;EAS_AF=0;AMR_AF=0.0043;AFR_AF=0.0008;EUR_AF=0.0149;SAS_AF=0;AA=T|||;VT=SNP
8	4679495	rs1457189	C	T	100	PASS	AC=3840;AF=0.766773;AN=5008;NS=2504;DP=18622;EAS_AF=0.7044;AMR_AF=0.8184;AFR_AF=0.677;EUR_AF=0.9076;SAS_AF=0.771;AA=T|||;VT=SNP
8	4679573	rs10104307	C	G	100	PASS	AC=1934;AF=0.386182;AN=5008;NS=2504;DP=18213;EAS_AF=0.2966;AMR_AF=0.2939;AFR_AF=0.4327;EUR_AF=0.495;SAS_AF=0.3691;AA=C|||;VT=SNP
8	4679752	rs1866282	C	T	100	PASS	AC=3839;AF=0.766573;AN=5008;NS=2504;DP=17114;EAS_AF=0.7044;AMR_AF=0.817;AFR_AF=0.6755;EUR_AF=0.9056;SAS_AF=0.7751;AA=t|||;VT=SNP
```
