## Supplementary material for "Characterization of shared and ancestry-specific signals driving complex traits using multi-ancestry fine-mapping": s2_data_1kg.pvar (part 2 of 2)

```
8	4575217	rs7822599	G	C	100	PASS	AC=2069;AF=0.413139;AN=5008;NS=2504;DP=13117;EAS_AF=0.2857;AMR_AF=0.2594;AFR_AF=0.7277;EUR_AF=0.2972;SAS_AF=0.3476;AA=G|||;VT=SNP
8	4575227	rs17071113	G	C	100	PASS	AC=222;AF=0.0443291;AN=5008;NS=2504;DP=13066;EAS_AF=0.0853;AMR_AF=0.0461;AFR_AF=0.0174;EUR_AF=0.0477;SAS_AF=0.0337;AA=G|||;VT=SNP
8	4575617	rs78251651	C	G	100	PASS	AC=239;AF=0.0477236;AN=5008;NS=2504;DP=13398;EAS_AF=0.0853;AMR_AF=0.0476;AFR_AF=0.0227;EUR_AF=0.0477;SAS_AF=0.0429;AA=C|||;VT=SNP
8	4575736	rs115976474	T	G	100	PASS	AC=282;AF=0.0563099;AN=5008;NS=2504;DP=16230;EAS_AF=0.0853;AMR_AF=0.0533;AFR_AF=0.059;EUR_AF=0.0477;SAS_AF=0.0337;AA=T|||;VT=SNP
8	4575810	rs1457196	T	A	100	PASS	AC=1869;AF=0.373203;AN=5008;NS=2504;DP=15852;EAS_AF=0.1895;AMR_AF=0.2565;AFR_AF=0.7148;EUR_AF=0.2952;SAS_AF=0.2638;AA=T|||;VT=SNP
8	4576046	rs17071118	A	T	100	PASS	AC=274;AF=0.0547125;AN=5008;NS=2504;DP=12770;EAS_AF=0.0853;AMR_AF=0.0519;AFR_AF=0.0537;EUR_AF=0.0477;SAS_AF=0.0337;AA=A|||;VT=SNP
8	4576154	rs80185733	G	A	100	PASS	AC=274;AF=0.0547125;AN=5008;NS=2504;DP=12609;EAS_AF=0.0853;AMR_AF=0.0519;AFR_AF=0.0537;EUR_AF=0.0477;SAS_AF=0.0337;AA=G|||;VT=SNP
8	4576285	rs1382254	T	C	100	PASS	AC=4738;AF=0.946086;AN=5008;NS=2504;DP=12512;EAS_AF=0.9831;AMR_AF=0.9395;AFR_AF=0.9947;EUR_AF=0.8777;SAS_AF=0.9172;AA=t|||;VT=SNP
8	4576414	rs1623729	G	C	100	PASS	AC=2627;AF=0.524561;AN=5008;NS=2504;DP=14240;EAS_AF=0.7391;AMR_AF=0.6744;AFR_AF=0.2126;EUR_AF=0.5795;SAS_AF=0.5624;AA=G|||;VT=SNP
8	4576429	rs74556068	G	A	100	PASS	AC=644;AF=0.128594;AN=5008;NS=2504;DP=14518;EAS_AF=0.1131;AMR_AF=0.0706;AFR_AF=0.2784;EUR_AF=0.0527;SAS_AF=0.0613;AA=G|||;VT=SNP
8	4576547	rs7001671	G	C	100	PASS	AC=740;AF=0.147764;AN=5008;NS=2504;DP=14880;EAS_AF=0.1121;AMR_AF=0.072;AFR_AF=0.3026;EUR_AF=0.0547;SAS_AF=0.1247;AA=G|||;VT=SNP
8	4576625	rs61465136	C	A	100	PASS	AC=161;AF=0.0321486;AN=5008;NS=2504;DP=15186;EAS_AF=0.0248;AMR_AF=0.0072;AFR_AF=0.0817;EUR_AF=0;SAS_AF=0.0235;AA=C|||;VT=SNP
8	4576667	rs12550834	T	C	100	PASS	AC=2556;AF=0.510383;AN=5008;NS=2504;DP=15556;EAS_AF=0.7688;AMR_AF=0.6744;AFR_AF=0.1293;EUR_AF=0.5805;SAS_AF=0.5706;AA=T|||;VT=SNP
8	4576673	rs7001852	G	A	100	PASS	AC=230;AF=0.0459265;AN=5008;NS=2504;DP=15724;EAS_AF=0.0883;AMR_AF=0.0461;AFR_AF=0.0204;EUR_AF=0.0477;SAS_AF=0.0348;AA=G|||;VT=SNP
8	4576692	rs1676968	A	T	100	PASS	AC=1369;AF=0.273363;AN=5008;NS=2504;DP=15920;EAS_AF=0.1032;AMR_AF=0.1931;AFR_AF=0.5038;EUR_AF=0.2425;SAS_AF=0.226;AA=A|||;VT=SNP
8	4576720	rs7002001	G	A	100	PASS	AC=640;AF=0.127796;AN=5008;NS=2504;DP=16494;EAS_AF=0.1091;AMR_AF=0.0706;AFR_AF=0.2791;EUR_AF=0.0527;SAS_AF=0.0603;AA=G|||;VT=SNP
8	4577012	rs7003441	C	T	100	PASS	AC=694;AF=0.138578;AN=5008;NS=2504;DP=15127;EAS_AF=0.1131;AMR_AF=0.0706;AFR_AF=0.2693;EUR_AF=0.0547;SAS_AF=0.1227;AA=T|||;VT=SNP
8	4577097	rs1676969	T	G	100	PASS	AC=1376;AF=0.27476;AN=5008;NS=2504;DP=15542;EAS_AF=0.1022;AMR_AF=0.196;AFR_AF=0.5076;EUR_AF=0.2435;SAS_AF=0.226;AA=T|||;VT=SNP
8	4577271	rs7002785	G	A	100	PASS	AC=438;AF=0.0874601;AN=5008;NS=2504;DP=15168;EAS_AF=0.0833;AMR_AF=0.0634;AFR_AF=0.1679;EUR_AF=0.0527;SAS_AF=0.0358;AA=G|||;VT=SNP
8	4577278	rs7003892	C	T	100	PASS	AC=690;AF=0.13778;AN=5008;NS=2504;DP=14998;EAS_AF=0.1111;AMR_AF=0.0706;AFR_AF=0.2678;EUR_AF=0.0547;SAS_AF=0.1227;AA=T|||;VT=SNP
8	4577362	rs1676970	A	G	100	PASS	AC=1352;AF=0.269968;AN=5008;NS=2504;DP=12260;EAS_AF=0.1032;AMR_AF=0.1945;AFR_AF=0.4932;EUR_AF=0.2386;SAS_AF=0.226;AA=A|||;VT=SNP
8	4577545	rs77939104	A	C	100	PASS	AC=442;AF=0.0882588;AN=5008;NS=2504;DP=11180;EAS_AF=0.0843;AMR_AF=0.0634;AFR_AF=0.1702;EUR_AF=0.0527;SAS_AF=0.0358;AA=A|||;VT=SNP
8	4577549	rs1673270	C	A	100	PASS	AC=1317;AF=0.262979;AN=5008;NS=2504;DP=10946;EAS_AF=0.1022;AMR_AF=0.1931;AFR_AF=0.4675;EUR_AF=0.2396;SAS_AF=0.226;AA=C|||;VT=SNP
8	4577565	rs1676971	G	A	100	PASS	AC=1307;AF=0.260982;AN=5008;NS=2504;DP=10423;EAS_AF=0.1022;AMR_AF=0.1931;AFR_AF=0.4667;EUR_AF=0.2396;SAS_AF=0.2168;AA=G|||;VT=SNP
8	4577681	rs1676972	A	G	100	PASS	AC=2214;AF=0.442093;AN=5008;NS=2504;DP=9468;EAS_AF=0.2748;AMR_AF=0.268;AFR_AF=0.8396;EUR_AF=0.2952;SAS_AF=0.3517;AA=A|||;VT=SNP
8	4577686	rs60508299	T	C	100	PASS	AC=170;AF=0.0339457;AN=5008;NS=2504;DP=9426;EAS_AF=0.0258;AMR_AF=0.0072;AFR_AF=0.0862;EUR_AF=0.001;SAS_AF=0.0245;AA=T|||;VT=SNP
8	4577732	rs1676973	T	C	100	PASS	AC=2779;AF=0.554912;AN=5008;NS=2504;DP=9610;EAS_AF=0.7688;AMR_AF=0.7133;AFR_AF=0.2118;EUR_AF=0.6402;SAS_AF=0.5982;AA=T|||;VT=SNP
8	4577746	rs17071123	T	G	100	PASS	AC=459;AF=0.0916534;AN=5008;NS=2504;DP=10008;EAS_AF=0.0843;AMR_AF=0.0648;AFR_AF=0.1831;EUR_AF=0.0527;SAS_AF=0.0348;AA=T|||;VT=SNP
8	4577943	rs1673271	T	A	100	PASS	AC=4499;AF=0.898363;AN=5008;NS=2504;DP=13895;EAS_AF=0.9375;AMR_AF=0.9193;AFR_AF=0.9365;EUR_AF=0.8678;SAS_AF=0.8231;AA=A|||;VT=SNP
8	4577946	rs143434415	T	G	100	PASS	AC=23;AF=0.00459265;AN=5008;NS=2504;DP=13943;EAS_AF=0.0228;AMR_AF=0;AFR_AF=0;EUR_AF=0;SAS_AF=0;AA=-|||;VT=SNP
8	4578125	rs1676975	G	A	100	PASS	AC=776;AF=0.154952;AN=5008;NS=2504;DP=15087;EAS_AF=0.1032;AMR_AF=0.1556;AFR_AF=0.1172;EUR_AF=0.2376;SAS_AF=0.1738;AA=G|||;VT=SNP
8	4578279	rs139884394	C	G	100	PASS	AC=20;AF=0.00399361;AN=5008;NS=2504;DP=17122;EAS_AF=0.0198;AMR_AF=0;AFR_AF=0;EUR_AF=0;SAS_AF=0;AA=C|||;VT=SNP
8	4578479	rs1676976	G	C	100	PASS	AC=589;AF=0.117612;AN=5008;NS=2504;DP=16817;EAS_AF=0.1032;AMR_AF=0.1095;AFR_AF=0.115;EUR_AF=0.1531;SAS_AF=0.1053;AA=G|||;VT=SNP
8	4578618	rs1630240	T	C	100	PASS	AC=1479;AF=0.295327;AN=5008;NS=2504;DP=18455;EAS_AF=0.1042;AMR_AF=0.2003;AFR_AF=0.5825;EUR_AF=0.2406;SAS_AF=0.228;AA=T|||;VT=SNP
8	4578697	rs73659194	T	C	100	PASS	AC=122;AF=0.024361;AN=5008;NS=2504;DP=17924;EAS_AF=0.0704;AMR_AF=0.0029;AFR_AF=0.0189;EUR_AF=0;SAS_AF=0.0245;AA=T|||;VT=SNP
8	4579490	rs117049978	C	T	100	PASS	AC=69;AF=0.013778;AN=5008;NS=2504;DP=18622;EAS_AF=0.0665;AMR_AF=0;AFR_AF=0;EUR_AF=0.002;SAS_AF=0;AA=c|||;VT=SNP
8	4579671	rs75519773	A	G	100	PASS	AC=237;AF=0.0473243;AN=5008;NS=2504;DP=16748;EAS_AF=0.0863;AMR_AF=0.0476;AFR_AF=0.028;EUR_AF=0.0487;SAS_AF=0.0317;AA=A|||;VT=SNP
8	4579906	rs1351107	A	G	100	PASS	AC=1506;AF=0.300719;AN=5008;NS=2504;DP=18199;EAS_AF=0.1091;AMR_AF=0.1945;AFR_AF=0.5628;EUR_AF=0.2376;SAS_AF=0.2843;AA=A|||;VT=SNP
8	4579934	rs1351108	C	G	100	PASS	AC=1337;AF=0.266973;AN=5008;NS=2504;DP=17081;EAS_AF=0.1081;AMR_AF=0.1916;AFR_AF=0.4788;EUR_AF=0.2376;SAS_AF=0.228;AA=C|||;VT=SNP
8	4580061	rs10108060	G	C	100	PASS	AC=2473;AF=0.49381;AN=5008;NS=2504;DP=16948;EAS_AF=0.6825;AMR_AF=0.6628;AFR_AF=0.1551;EUR_AF=0.5746;SAS_AF=0.5542;AA=G|||;VT=SNP
8	4580063	rs10108064	G	T	100	PASS	AC=1754;AF=0.35024;AN=5008;NS=2504;DP=16866;EAS_AF=0.4385;AMR_AF=0.5317;AFR_AF=0.1104;EUR_AF=0.3668;SAS_AF=0.4376;AA=G|||;VT=SNP
8	4580405	rs1676979	C	T	100	PASS	AC=4729;AF=0.944289;AN=5008;NS=2504;DP=17776;EAS_AF=0.9841;AMR_AF=0.9366;AFR_AF=0.9932;EUR_AF=0.8728;SAS_AF=0.9162;AA=T|||;VT=SNP
8	4580563	rs1676980	A	G	100	PASS	AC=4730;AF=0.944489;AN=5008;NS=2504;DP=18033;EAS_AF=0.9841;AMR_AF=0.9366;AFR_AF=0.9932;EUR_AF=0.8728;SAS_AF=0.9172;AA=G|||;VT=SNP
8	4580765	rs4875374	C	G	100	PASS	AC=2142;AF=0.427716;AN=5008;NS=2504;DP=17038;EAS_AF=0.622;AMR_AF=0.5793;AFR_AF=0.1475;EUR_AF=0.4722;SAS_AF=0.453;AA=C|||;VT=SNP
8	4580814	rs1673272	C	A	100	PASS	AC=4396;AF=0.877796;AN=5008;NS=2504;DP=17142;EAS_AF=0.8373;AMR_AF=0.9294;AFR_AF=0.9365;EUR_AF=0.8718;SAS_AF=0.8098;AA=A|||;VT=SNP
8	4580924	rs73659196	A	G	100	PASS	AC=233;AF=0.0465256;AN=5008;NS=2504;DP=18257;EAS_AF=0.1478;AMR_AF=0.0029;AFR_AF=0.0325;EUR_AF=0;SAS_AF=0.0399;AA=A|||;VT=SNP
8	4581260	rs963832	C	G	100	PASS	AC=4503;AF=0.899161;AN=5008;NS=2504;DP=15658;EAS_AF=0.874;AMR_AF=0.9294;AFR_AF=0.938;EUR_AF=0.8738;SAS_AF=0.8773;AA=G|||;VT=SNP
8	4581429	rs1673274	A	G	100	PASS	AC=1341;AF=0.267772;AN=5008;NS=2504;DP=18379;EAS_AF=0.1062;AMR_AF=0.1916;AFR_AF=0.4849;EUR_AF=0.2396;SAS_AF=0.2239;AA=A|||;VT=SNP
8	4581558	rs2607554	C	G	100	PASS	AC=4608;AF=0.920128;AN=5008;NS=2504;DP=17627;EAS_AF=0.9524;AMR_AF=0.938;AFR_AF=0.9395;EUR_AF=0.8897;SAS_AF=0.8793;AA=G|||;VT=SNP
8	4581722	rs2607555	A	G	100	PASS	AC=1323;AF=0.264177;AN=5008;NS=2504;DP=16337;EAS_AF=0.1052;AMR_AF=0.1916;AFR_AF=0.4735;EUR_AF=0.2386;SAS_AF=0.2229;AA=A|||;VT=SNP
8	4581793	rs17071131	T	C	100	PASS	AC=268;AF=0.0535144;AN=5008;NS=2504;DP=15647;EAS_AF=0.0774;AMR_AF=0.0533;AFR_AF=0.0552;EUR_AF=0.0487;SAS_AF=0.0317;AA=T|||;VT=SNP
8	4581993	rs1457197	C	T	100	PASS	AC=534;AF=0.106629;AN=5008;NS=2504;DP=12061;EAS_AF=0.0784;AMR_AF=0.0692;AFR_AF=0.2421;EUR_AF=0.0537;SAS_AF=0.0337;AA=C|||;VT=SNP
8	4582242	rs293872	G	A	100	PASS	AC=1769;AF=0.353235;AN=5008;NS=2504;DP=14472;EAS_AF=0.1835;AMR_AF=0.2161;AFR_AF=0.7428;EUR_AF=0.2068;SAS_AF=0.2495;AA=A|||;VT=SNP
8	4582892	rs77591102	A	G	100	PASS	AC=100;AF=0.0199681;AN=5008;NS=2504;DP=17154;EAS_AF=0.0942;AMR_AF=0;AFR_AF=0;EUR_AF=0;SAS_AF=0.0051;AA=A|||;VT=SNP
8	4582949	rs12676322	G	T	100	PASS	AC=2528;AF=0.504792;AN=5008;NS=2504;DP=17448;EAS_AF=0.7113;AMR_AF=0.6686;AFR_AF=0.171;EUR_AF=0.5726;SAS_AF=0.5573;AA=G|||;VT=SNP
8	4583230	rs11136763	A	C	100	PASS	AC=2730;AF=0.545128;AN=5008;NS=2504;DP=18803;EAS_AF=0.7917;AMR_AF=0.6931;AFR_AF=0.1831;EUR_AF=0.6282;SAS_AF=0.59;AA=A|||;VT=SNP
8	4583406	rs293873	T	C	100	PASS	AC=1920;AF=0.383387;AN=5008;NS=2504;DP=18194;EAS_AF=0.1687;AMR_AF=0.2565;AFR_AF=0.7761;EUR_AF=0.2942;SAS_AF=0.2556;AA=T|||;VT=SNP
8	4583927	rs899145	C	A	100	PASS	AC=2683;AF=0.535743;AN=5008;NS=2504;DP=19314;EAS_AF=0.7956;AMR_AF=0.6931;AFR_AF=0.1573;EUR_AF=0.6302;SAS_AF=0.5706;AA=C|||;VT=SNP
8	4584051	rs293874	A	C	100	PASS	AC=4799;AF=0.958267;AN=5008;NS=2504;DP=16991;EAS_AF=0.9851;AMR_AF=0.9524;AFR_AF=0.9955;EUR_AF=0.9205;SAS_AF=0.9233;AA=C|||;VT=SNP
8	4584341	rs147276405	T	C	100	PASS	AC=34;AF=0.00678914;AN=5008;NS=2504;DP=19012;EAS_AF=0.0327;AMR_AF=0.0014;AFR_AF=0;EUR_AF=0;SAS_AF=0;AA=T|||;VT=SNP
8	4584458	rs293875	T	C	100	PASS	AC=4794;AF=0.957268;AN=5008;NS=2504;DP=18081;EAS_AF=0.9821;AMR_AF=0.9496;AFR_AF=0.9955;EUR_AF=0.9205;SAS_AF=0.9233;AA=C|||;VT=SNP
8	4584685	rs293876	G	C	100	PASS	AC=2098;AF=0.41893;AN=5008;NS=2504;DP=15722;EAS_AF=0.1776;AMR_AF=0.2767;AFR_AF=0.8064;EUR_AF=0.3111;SAS_AF=0.3558;AA=C|||;VT=SNP
8	4584888	rs73659198	C	T	100	PASS	AC=132;AF=0.0263578;AN=5008;NS=2504;DP=18440;EAS_AF=0.0595;AMR_AF=0.0029;AFR_AF=0.025;EUR_AF=0;SAS_AF=0.0378;AA=C|||;VT=SNP
8	4585128	rs73659199	G	A	100	PASS	AC=93;AF=0.0185703;AN=5008;NS=2504;DP=13280;EAS_AF=0.0208;AMR_AF=0.0029;AFR_AF=0.025;EUR_AF=0;SAS_AF=0.0378;AA=G|||;VT=SNP
8	4585334	rs12543048	T	C	100	PASS	AC=2718;AF=0.542732;AN=5008;NS=2504;DP=10085;EAS_AF=0.8145;AMR_AF=0.6758;AFR_AF=0.1997;EUR_AF=0.6064;SAS_AF=0.5665;AA=T|||;VT=SNP
8	4585342	rs75652914	T	G	100	PASS	AC=202;AF=0.0403355;AN=5008;NS=2504;DP=9617;EAS_AF=0.126;AMR_AF=0.0029;AFR_AF=0.0257;EUR_AF=0;SAS_AF=0.0399;AA=T|||;VT=SNP
8	4585657	rs7008439	T	C	100	PASS	AC=2684;AF=0.535942;AN=5008;NS=2504;DP=4895;EAS_AF=0.8194;AMR_AF=0.6859;AFR_AF=0.1657;EUR_AF=0.6044;SAS_AF=0.5675;AA=C|||;VT=SNP
8	4585715	rs293878	G	A	100	PASS	AC=4805;AF=0.959465;AN=5008;NS=2504;DP=6080;EAS_AF=0.9802;AMR_AF=0.9582;AFR_AF=0.9955;EUR_AF=0.9264;SAS_AF=0.9243;AA=A|||;VT=SNP
8	4585866	rs1031610	C	T	100	PASS	AC=2677;AF=0.534545;AN=5008;NS=2504;DP=12017;EAS_AF=0.8046;AMR_AF=0.6744;AFR_AF=0.1891;EUR_AF=0.5924;SAS_AF=0.5644;AA=C|||;VT=SNP
8	4586022	rs59582763	C	T	100	PASS	AC=132;AF=0.0263578;AN=5008;NS=2504;DP=13574;EAS_AF=0.0585;AMR_AF=0.0029;AFR_AF=0.0257;EUR_AF=0;SAS_AF=0.0378;AA=C|||;VT=SNP
8	4586377	rs293879	T	G	100	PASS	AC=3231;AF=0.645168;AN=5008;NS=2504;DP=18404;EAS_AF=0.8591;AMR_AF=0.7478;AFR_AF=0.354;EUR_AF=0.7048;SAS_AF=0.684;AA=T|||;VT=SNP
8	4586541	rs73659200	G	C	100	PASS	AC=123;AF=0.0245607;AN=5008;NS=2504;DP=18814;EAS_AF=0.0565;AMR_AF=0.0029;AFR_AF=0.0204;EUR_AF=0;SAS_AF=0.0378;AA=G|||;VT=SNP
8	4586603	rs293880	G	A	100	PASS	AC=4774;AF=0.953275;AN=5008;NS=2504;DP=18723;EAS_AF=0.9831;AMR_AF=0.951;AFR_AF=0.9894;EUR_AF=0.9105;SAS_AF=0.9192;AA=A|||;VT=SNP
8	4587432	rs73659201	T	G	100	PASS	AC=154;AF=0.0307508;AN=5008;NS=2504;DP=17743;EAS_AF=0.0784;AMR_AF=0.0029;AFR_AF=0.0189;EUR_AF=0;SAS_AF=0.0491;AA=T|||;VT=SNP
8	4587592	rs293881	A	G	100	PASS	AC=1559;AF=0.311302;AN=5008;NS=2504;DP=11437;EAS_AF=0.5506;AMR_AF=0.3357;AFR_AF=0.1316;EUR_AF=0.3688;SAS_AF=0.2311;AA=A|||;VT=SNP
8	4587801	rs35433274	A	G	100	PASS	AC=1828;AF=0.365016;AN=5008;NS=2504;DP=15663;EAS_AF=0.375;AMR_AF=0.4827;AFR_AF=0.1505;EUR_AF=0.4632;SAS_AF=0.4601;AA=A|||;VT=SNP
8	4588021	rs12679229	G	C	100	PASS	AC=1672;AF=0.333866;AN=5008;NS=2504;DP=14102;EAS_AF=0.3512;AMR_AF=0.4553;AFR_AF=0.1399;EUR_AF=0.4046;SAS_AF=0.4192;AA=G|||;VT=SNP
8	4588120	rs187408493	G	A	100	PASS	AC=150;AF=0.0299521;AN=5008;NS=2504;DP=12184;EAS_AF=0.0645;AMR_AF=0.0029;AFR_AF=0.0272;EUR_AF=0;SAS_AF=0.0481;AA=G|||;VT=SNP
8	4588266	rs74806894	A	C	100	PASS	AC=165;AF=0.0329473;AN=5008;NS=2504;DP=16228;EAS_AF=0.0843;AMR_AF=0.0029;AFR_AF=0.0242;EUR_AF=0;SAS_AF=0.047;AA=A|||;VT=SNP
8	4588519	rs2061283	G	C	100	PASS	AC=1722;AF=0.34385;AN=5008;NS=2504;DP=15915;EAS_AF=0.3264;AMR_AF=0.4683;AFR_AF=0.1362;EUR_AF=0.4364;SAS_AF=0.4591;AA=G|||;VT=SNP
8	4588937	rs2124957	C	T	100	PASS	AC=1915;AF=0.382388;AN=5008;NS=2504;DP=18638;EAS_AF=0.4435;AMR_AF=0.4611;AFR_AF=0.1747;EUR_AF=0.4235;SAS_AF=0.502;AA=C|||;VT=SNP
8	4589028	rs293882	T	C	100	PASS	AC=2840;AF=0.567093;AN=5008;NS=2504;DP=20267;EAS_AF=0.5367;AMR_AF=0.4827;AFR_AF=0.8169;EUR_AF=0.4761;SAS_AF=0.4141;AA=T|||;VT=SNP
8	4589047	rs293883	T	A	100	PASS	AC=2340;AF=0.467252;AN=5008;NS=2504;DP=19886;EAS_AF=0.5347;AMR_AF=0.4366;AFR_AF=0.5537;EUR_AF=0.4364;SAS_AF=0.3344;AA=T|||;VT=SNP
8	4589136	rs75753118	C	T	100	PASS	AC=405;AF=0.0808706;AN=5008;NS=2504;DP=17855;EAS_AF=0.253;AMR_AF=0.1023;AFR_AF=0.003;EUR_AF=0.0447;SAS_AF=0.0307;AA=C|||;VT=SNP
8	4589168	rs293884	G	A	100	PASS	AC=2344;AF=0.468051;AN=5008;NS=2504;DP=16821;EAS_AF=0.5317;AMR_AF=0.4352;AFR_AF=0.5575;EUR_AF=0.4364;SAS_AF=0.3374;AA=G|||;VT=SNP
8	4589326	rs117861798	G	A	100	PASS	AC=108;AF=0.0215655;AN=5008;NS=2504;DP=16523;EAS_AF=0.0347;AMR_AF=0.0115;AFR_AF=0.0038;EUR_AF=0.0288;SAS_AF=0.0317;AA=G|||;VT=SNP
8	4589328	rs293885	C	G	100	PASS	AC=2840;AF=0.567093;AN=5008;NS=2504;DP=16611;EAS_AF=0.5357;AMR_AF=0.4856;AFR_AF=0.8147;EUR_AF=0.4781;SAS_AF=0.4141;AA=G|||;VT=SNP
8	4589564	rs293886	C	G	100	PASS	AC=1794;AF=0.358227;AN=5008;NS=2504;DP=16115;EAS_AF=0.5327;AMR_AF=0.3934;AFR_AF=0.1551;EUR_AF=0.4473;SAS_AF=0.3364;AA=C|||;VT=SNP
8	4589638	rs293887	G	A	100	PASS	AC=4774;AF=0.953275;AN=5008;NS=2504;DP=15499;EAS_AF=0.9851;AMR_AF=0.9481;AFR_AF=0.9902;EUR_AF=0.9076;SAS_AF=0.9213;AA=A|||;VT=SNP
8	4589698	rs293888	C	T	100	PASS	AC=1732;AF=0.345847;AN=5008;NS=2504;DP=15335;EAS_AF=0.5278;AMR_AF=0.3847;AFR_AF=0.1581;EUR_AF=0.4443;SAS_AF=0.2832;AA=C|||;VT=SNP
8	4589905	rs293889	A	G	100	PASS	AC=4780;AF=0.954473;AN=5008;NS=2504;DP=13814;EAS_AF=0.9851;AMR_AF=0.9481;AFR_AF=0.9932;EUR_AF=0.9076;SAS_AF=0.9233;AA=G|||;VT=SNP
8	4589921	rs143696711	G	T	100	PASS	AC=87;AF=0.0173722;AN=5008;NS=2504;DP=13586;EAS_AF=0.0179;AMR_AF=0.0086;AFR_AF=0.0038;EUR_AF=0.0288;SAS_AF=0.0297;AA=A|||;VT=SNP
8	4590057	rs13255293	T	C	100	PASS	AC=1766;AF=0.352636;AN=5008;NS=2504;DP=17494;EAS_AF=0.3651;AMR_AF=0.4669;AFR_AF=0.1513;EUR_AF=0.4205;SAS_AF=0.4611;AA=T|||;VT=SNP
8	4590131	rs73175322	G	A	100	PASS	AC=319;AF=0.0636981;AN=5008;NS=2504;DP=15937;EAS_AF=0.0367;AMR_AF=0.1138;AFR_AF=0.0144;EUR_AF=0.1163;SAS_AF=0.0685;AA=G|||;VT=SNP
8	4590880	rs75760395	C	T	100	PASS	AC=119;AF=0.023762;AN=5008;NS=2504;DP=19002;EAS_AF=0.0367;AMR_AF=0.1052;AFR_AF=0.0015;EUR_AF=0.003;SAS_AF=0.0041;AA=C|||;VT=SNP
8	4590910	rs13254205	G	A	100	PASS	AC=1652;AF=0.329872;AN=5008;NS=2504;DP=18577;EAS_AF=0.3085;AMR_AF=0.4496;AFR_AF=0.1331;EUR_AF=0.4066;SAS_AF=0.454;AA=G|||;VT=SNP
8	4591177	rs13257013	C	T	100	PASS	AC=2534;AF=0.50599;AN=5008;NS=2504;DP=20008;EAS_AF=0.4385;AMR_AF=0.5;AFR_AF=0.5991;EUR_AF=0.4066;SAS_AF=0.5562;AA=T|||;VT=SNP
8	4591386	rs73661103	C	G	100	PASS	AC=155;AF=0.0309505;AN=5008;NS=2504;DP=16699;EAS_AF=0.0873;AMR_AF=0.0029;AFR_AF=0.0182;EUR_AF=0;SAS_AF=0.0419;AA=C|||;VT=SNP
8	4591833	rs293891	G	A	100	PASS	AC=4778;AF=0.954073;AN=5008;NS=2504;DP=14807;EAS_AF=0.9841;AMR_AF=0.9481;AFR_AF=0.9932;EUR_AF=0.9056;SAS_AF=0.9243;AA=A|||;VT=SNP
8	4592106	rs293892	C	T	100	PASS	AC=4779;AF=0.954273;AN=5008;NS=2504;DP=16535;EAS_AF=0.9851;AMR_AF=0.9481;AFR_AF=0.9932;EUR_AF=0.9056;SAS_AF=0.9243;AA=T|||;VT=SNP
8	4592274	rs293893	C	G	100	PASS	AC=4778;AF=0.954073;AN=5008;NS=2504;DP=17709;EAS_AF=0.9851;AMR_AF=0.9568;AFR_AF=0.9743;EUR_AF=0.9215;SAS_AF=0.9264;AA=G|||;VT=SNP
8	4593089	rs10481373	A	G	100	PASS	AC=1758;AF=0.351038;AN=5008;NS=2504;DP=20424;EAS_AF=0.38;AMR_AF=0.4841;AFR_AF=0.1142;EUR_AF=0.4245;SAS_AF=0.4714;AA=A|||;VT=SNP
8	4593211	rs117661997	C	T	100	PASS	AC=86;AF=0.0171725;AN=5008;NS=2504;DP=19452;EAS_AF=0.0317;AMR_AF=0.0029;AFR_AF=0.0015;EUR_AF=0.0199;SAS_AF=0.0307;AA=C|||;VT=SNP
8	4593530	rs77343108	A	G	100	PASS	AC=462;AF=0.0922524;AN=5008;NS=2504;DP=18663;EAS_AF=0.2599;AMR_AF=0.1066;AFR_AF=0.0363;EUR_AF=0.0477;SAS_AF=0.0307;AA=A|||;VT=SNP
8	4593769	rs73661104	A	C	100	PASS	AC=233;AF=0.0465256;AN=5008;NS=2504;DP=19047;EAS_AF=0.1448;AMR_AF=0.0072;AFR_AF=0.0272;EUR_AF=0.004;SAS_AF=0.0429;AA=A|||;VT=SNP
8	4594994	rs2607549	C	T	100	PASS	AC=4764;AF=0.951278;AN=5008;NS=2504;DP=19733;EAS_AF=0.9573;AMR_AF=0.9452;AFR_AF=0.9932;EUR_AF=0.9225;SAS_AF=0.9223;AA=T|||;VT=SNP
8	4595060	rs139361419	G	A	100	PASS	AC=32;AF=0.00638978;AN=5008;NS=2504;DP=19758;EAS_AF=0.0298;AMR_AF=0.0014;AFR_AF=0;EUR_AF=0.001;SAS_AF=0;AA=G|||;VT=SNP
8	4595103	rs2607550	T	C	100	PASS	AC=4769;AF=0.952276;AN=5008;NS=2504;DP=19773;EAS_AF=0.9593;AMR_AF=0.9467;AFR_AF=0.9939;EUR_AF=0.9225;SAS_AF=0.9233;AA=C|||;VT=SNP
8	4595140	rs11781201	T	A	100	PASS	AC=240;AF=0.0479233;AN=5008;NS=2504;DP=18503;EAS_AF=0.0427;AMR_AF=0.0533;AFR_AF=0.0174;EUR_AF=0.0626;SAS_AF=0.0757;AA=C|||;VT=SNP
8	4595668	rs1478263	A	C	100	PASS	AC=1878;AF=0.375;AN=5008;NS=2504;DP=18696;EAS_AF=0.3958;AMR_AF=0.4971;AFR_AF=0.2126;EUR_AF=0.4304;SAS_AF=0.4294;AA=A|||;VT=SNP
8	4595783	rs7464384	C	T	100	PASS	AC=164;AF=0.0327476;AN=5008;NS=2504;DP=19169;EAS_AF=0.0248;AMR_AF=0.0144;AFR_AF=0.0272;EUR_AF=0.0398;SAS_AF=0.0542;AA=C|||;VT=SNP
8	4595814	rs7826378	T	G	100	PASS	AC=2011;AF=0.401558;AN=5008;NS=2504;DP=19242;EAS_AF=0.5466;AMR_AF=0.4121;AFR_AF=0.1566;EUR_AF=0.5368;SAS_AF=0.4366;AA=T|||;VT=SNP
8	4595931	rs6992062	A	T	100	PASS	AC=243;AF=0.0485224;AN=5008;NS=2504;DP=16564;EAS_AF=0.0645;AMR_AF=0.0144;AFR_AF=0.09;EUR_AF=0.007;SAS_AF=0.0429;AA=A|||;VT=SNP
8	4595982	rs143475001	T	G	100	PASS	AC=136;AF=0.0271565;AN=5008;NS=2504;DP=15161;EAS_AF=0.0347;AMR_AF=0.0187;AFR_AF=0.0083;EUR_AF=0.0328;SAS_AF=0.045;AA=T|||;VT=SNP
8	4596300	rs143582949	A	G	100	PASS	AC=23;AF=0.00459265;AN=5008;NS=2504;DP=15155;EAS_AF=0.0079;AMR_AF=0.0202;AFR_AF=0;EUR_AF=0.001;SAS_AF=0;AA=A|||;VT=SNP
8	4596574	rs1457187	T	C	100	PASS	AC=428;AF=0.0854633;AN=5008;NS=2504;DP=18923;EAS_AF=0.2232;AMR_AF=0.1052;AFR_AF=0.0295;EUR_AF=0.0517;SAS_AF=0.0399;AA=T|||;VT=SNP
8	4596662	rs149080560	G	A	100	PASS	AC=128;AF=0.0255591;AN=5008;NS=2504;DP=18707;EAS_AF=0.0417;AMR_AF=0.111;AFR_AF=0.0015;EUR_AF=0.003;SAS_AF=0.0041;AA=G|||;VT=SNP
8	4596801	rs1457186	G	A	100	PASS	AC=3652;AF=0.729233;AN=5008;NS=2504;DP=18427;EAS_AF=0.9544;AMR_AF=0.8184;AFR_AF=0.4622;EUR_AF=0.7634;SAS_AF=0.7597;AA=G|||;VT=SNP
8	4597023	rs1628885	C	T	100	PASS	AC=4708;AF=0.940096;AN=5008;NS=2504;DP=19047;EAS_AF=0.9583;AMR_AF=0.9395;AFR_AF=0.9924;EUR_AF=0.9036;SAS_AF=0.8885;AA=T|||;VT=SNP
8	4597073	rs7014938	G	C	100	PASS	AC=3641;AF=0.727037;AN=5008;NS=2504;DP=18180;EAS_AF=0.9544;AMR_AF=0.817;AFR_AF=0.4561;EUR_AF=0.7614;SAS_AF=0.7597;AA=G|||;VT=SNP
8	4597732	rs75277683	G	A	100	PASS	AC=126;AF=0.0251597;AN=5008;NS=2504;DP=18604;EAS_AF=0.0258;AMR_AF=0.013;AFR_AF=0.0008;EUR_AF=0.0398;SAS_AF=0.0511;AA=G|||;VT=SNP
8	4598189	rs11786489	G	C	100	PASS	AC=941;AF=0.187899;AN=5008;NS=2504;DP=16560;EAS_AF=0.247;AMR_AF=0.1744;AFR_AF=0.0825;EUR_AF=0.2406;SAS_AF=0.2249;AA=G|||;VT=SNP
8	4598256	rs1673237	T	C	100	PASS	AC=4697;AF=0.937899;AN=5008;NS=2504;DP=15848;EAS_AF=0.9573;AMR_AF=0.9395;AFR_AF=0.9818;EUR_AF=0.9036;SAS_AF=0.8926;AA=C|||;VT=SNP
8	4598510	rs1673236	G	T	100	PASS	AC=3746;AF=0.748003;AN=5008;NS=2504;DP=14953;EAS_AF=0.75;AMR_AF=0.7536;AFR_AF=0.8858;EUR_AF=0.6093;SAS_AF=0.6984;AA=C|||;VT=SNP
8	4598728	rs1478265	C	G	100	PASS	AC=2005;AF=0.400359;AN=5008;NS=2504;DP=14456;EAS_AF=0.4028;AMR_AF=0.5014;AFR_AF=0.3177;EUR_AF=0.4066;SAS_AF=0.4315;AA=C|||;VT=SNP
8	4598830	rs1478266	T	A	100	PASS	AC=1768;AF=0.353035;AN=5008;NS=2504;DP=15692;EAS_AF=0.3988;AMR_AF=0.4885;AFR_AF=0.1498;EUR_AF=0.4056;SAS_AF=0.4305;AA=T|||;VT=SNP
8	4599243	rs1611927	T	A	100	PASS	AC=4072;AF=0.813099;AN=5008;NS=2504;DP=16685;EAS_AF=0.6548;AMR_AF=0.8069;AFR_AF=0.9576;EUR_AF=0.8032;SAS_AF=0.7955;AA=A|||;VT=SNP
8	4599348	rs144259775	G	A	100	PASS	AC=28;AF=0.00559105;AN=5008;NS=2504;DP=15119;EAS_AF=0.0268;AMR_AF=0.0014;AFR_AF=0;EUR_AF=0;SAS_AF=0;AA=G|||;VT=SNP
8	4599868	rs2617048	A	C	100	PASS	AC=818;AF=0.163339;AN=5008;NS=2504;DP=10602;EAS_AF=0.3065;AMR_AF=0.1455;AFR_AF=0.1634;EUR_AF=0.1024;SAS_AF=0.091;AA=A|||;VT=SNP
8	4600657	rs62484603	C	T	100	PASS	AC=938;AF=0.1873;AN=5008;NS=2504;DP=14836;EAS_AF=0.252;AMR_AF=0.1873;AFR_AF=0.084;EUR_AF=0.2485;SAS_AF=0.1973;AA=C|||;VT=SNP
8	4600754	rs1676938	A	G	100	PASS	AC=824;AF=0.164537;AN=5008;NS=2504;DP=16266;EAS_AF=0.3075;AMR_AF=0.1239;AFR_AF=0.1755;EUR_AF=0.1044;SAS_AF=0.093;AA=A|||;VT=SNP
8	4601284	rs13266752	G	A	100	PASS	AC=1734;AF=0.346246;AN=5008;NS=2504;DP=18493;EAS_AF=0.3631;AMR_AF=0.4813;AFR_AF=0.1505;EUR_AF=0.3897;SAS_AF=0.453;AA=A|||;VT=SNP
8	4601344	rs117555564	T	C	100	PASS	AC=41;AF=0.0081869;AN=5008;NS=2504;DP=17912;EAS_AF=0.0397;AMR_AF=0;AFR_AF=0.0008;EUR_AF=0;SAS_AF=0;AA=T|||;VT=SNP
8	4601562	rs118183950	G	C	100	PASS	AC=40;AF=0.00798722;AN=5008;NS=2504;DP=20048;EAS_AF=0.0397;AMR_AF=0;AFR_AF=0;EUR_AF=0;SAS_AF=0;AA=G|||;VT=SNP
8	4602387	rs7830723	T	G	100	PASS	AC=1832;AF=0.365815;AN=5008;NS=2504;DP=14383;EAS_AF=0.4077;AMR_AF=0.5115;AFR_AF=0.1536;EUR_AF=0.4245;SAS_AF=0.4458;AA=T|||;VT=SNP
8	4602428	rs79423187	A	G	100	PASS	AC=40;AF=0.00798722;AN=5008;NS=2504;DP=14321;EAS_AF=0.0397;AMR_AF=0;AFR_AF=0;EUR_AF=0;SAS_AF=0;AA=A|||;VT=SNP
8	4602825	rs74556210	G	A	100	PASS	AC=33;AF=0.00658946;AN=5008;NS=2504;DP=13995;EAS_AF=0.0258;AMR_AF=0.0043;AFR_AF=0.0023;EUR_AF=0;SAS_AF=0.001;AA=G|||;VT=SNP
8	4603024	rs1673265	A	T	100	PASS	AC=4117;AF=0.822085;AN=5008;NS=2504;DP=15475;EAS_AF=0.7371;AMR_AF=0.8112;AFR_AF=0.9682;EUR_AF=0.7505;SAS_AF=0.7935;AA=T|||;VT=SNP
8	4603522	rs7006002	A	T	100	PASS	AC=1829;AF=0.365216;AN=5008;NS=2504;DP=18856;EAS_AF=0.4157;AMR_AF=0.4914;AFR_AF=0.177;EUR_AF=0.3917;SAS_AF=0.4509;AA=A|||;VT=SNP
8	4603614	rs117407134	G	A	100	PASS	AC=120;AF=0.0239617;AN=5008;NS=2504;DP=18625;EAS_AF=0.0327;AMR_AF=0.0115;AFR_AF=0.0083;EUR_AF=0.0268;SAS_AF=0.0419;AA=G|||;VT=SNP
8	4604006	rs35884987	C	T	100	PASS	AC=283;AF=0.0565096;AN=5008;NS=2504;DP=22542;EAS_AF=0.0456;AMR_AF=0.0634;AFR_AF=0.0068;EUR_AF=0.0825;SAS_AF=0.1033;AA=C|||;VT=SNP
8	4604021	rs1676941	G	A	100	PASS	AC=1495;AF=0.298522;AN=5008;NS=2504;DP=22370;EAS_AF=0.0506;AMR_AF=0.1873;AFR_AF=0.649;EUR_AF=0.2276;SAS_AF=0.2321;AA=A|||;VT=SNP
8	4604286	rs13279100	G	T	100	PASS	AC=1630;AF=0.325479;AN=5008;NS=2504;DP=20036;EAS_AF=0.3383;AMR_AF=0.4741;AFR_AF=0.146;EUR_AF=0.3618;SAS_AF=0.4121;AA=G|||;VT=SNP
8	4604338	rs13281409	C	G	100	PASS	AC=1651;AF=0.329673;AN=5008;NS=2504;DP=22074;EAS_AF=0.3571;AMR_AF=0.4741;AFR_AF=0.1452;EUR_AF=0.3638;SAS_AF=0.4131;AA=C|||;VT=SNP
8	4604452	rs1673260	T	G	100	PASS	AC=4017;AF=0.802117;AN=5008;NS=2504;DP=21668;EAS_AF=0.7321;AMR_AF=0.8069;AFR_AF=0.9213;EUR_AF=0.7455;SAS_AF=0.7679;AA=G|||;VT=SNP
8	4604523	rs13279882	G	A	100	PASS	AC=1594;AF=0.318291;AN=5008;NS=2504;DP=16969;EAS_AF=0.371;AMR_AF=0.4712;AFR_AF=0.1445;EUR_AF=0.3469;SAS_AF=0.3609;AA=G|||;VT=SNP
8	4604686	rs78055712	G	T	100	PASS	AC=427;AF=0.0852636;AN=5008;NS=2504;DP=17340;EAS_AF=0.25;AMR_AF=0.0865;AFR_AF=0.0348;EUR_AF=0.0417;SAS_AF=0.0276;AA=G|||;VT=SNP
8	4604769	rs13252507	G	A	100	PASS	AC=305;AF=0.0609026;AN=5008;NS=2504;DP=20315;EAS_AF=0.0446;AMR_AF=0.062;AFR_AF=0.0265;EUR_AF=0.0815;SAS_AF=0.1022;AA=G|||;VT=SNP
8	4604899	rs34059473	G	C	100	PASS	AC=264;AF=0.0527157;AN=5008;NS=2504;DP=19426;EAS_AF=0.0446;AMR_AF=0.0605;AFR_AF=0.0068;EUR_AF=0.0716;SAS_AF=0.0982;AA=G|||;VT=SNP
8	4604908	rs13255065	C	G	100	PASS	AC=1661;AF=0.331669;AN=5008;NS=2504;DP=19428;EAS_AF=0.372;AMR_AF=0.4755;AFR_AF=0.1422;EUR_AF=0.3628;SAS_AF=0.4121;AA=G|||;VT=SNP
8	4604913	rs71523644	C	A	100	PASS	AC=288;AF=0.057508;AN=5008;NS=2504;DP=19636;EAS_AF=0.0446;AMR_AF=0.0605;AFR_AF=0.025;EUR_AF=0.0716;SAS_AF=0.0982;AA=C|||;VT=SNP
8	4604924	rs34547061	G	A	100	PASS	AC=264;AF=0.0527157;AN=5008;NS=2504;DP=19553;EAS_AF=0.0446;AMR_AF=0.0605;AFR_AF=0.0068;EUR_AF=0.0716;SAS_AF=0.0982;AA=G|||;VT=SNP
8	4605009	rs1676942	T	G	100	PASS	AC=2513;AF=0.501797;AN=5008;NS=2504;DP=18939;EAS_AF=0.376;AMR_AF=0.5951;AFR_AF=0.5363;EUR_AF=0.5288;SAS_AF=0.4908;AA=G|||;VT=SNP
8	4605050	rs78793166	C	G	100	PASS	AC=235;AF=0.0469249;AN=5008;NS=2504;DP=20321;EAS_AF=0.0248;AMR_AF=0.0317;AFR_AF=0.028;EUR_AF=0.0676;SAS_AF=0.0849;AA=C|||;VT=SNP
8	4605170	rs114964937	A	C	100	PASS	AC=138;AF=0.0275559;AN=5008;NS=2504;DP=20929;EAS_AF=0.0337;AMR_AF=0.0144;AFR_AF=0.0182;EUR_AF=0.0278;SAS_AF=0.0429;AA=A|||;VT=SNP
8	4605176	rs11136764	A	C	100	PASS	AC=1727;AF=0.344848;AN=5008;NS=2504;DP=21108;EAS_AF=0.4087;AMR_AF=0.5245;AFR_AF=0.1445;EUR_AF=0.3728;SAS_AF=0.3937;AA=A|||;VT=SNP
8	4605193	rs74341496	G	A	100	PASS	AC=39;AF=0.00778754;AN=5008;NS=2504;DP=20885;EAS_AF=0.0387;AMR_AF=0;AFR_AF=0;EUR_AF=0;SAS_AF=0;AA=G|||;VT=SNP
8	4605252	rs34255247	C	T	100	PASS	AC=290;AF=0.0579073;AN=5008;NS=2504;DP=21182;EAS_AF=0.0446;AMR_AF=0.0605;AFR_AF=0.0265;EUR_AF=0.0716;SAS_AF=0.0982;AA=C|||;VT=SNP
8	4605319	rs11136765	C	T	100	PASS	AC=1633;AF=0.326078;AN=5008;NS=2504;DP=21087;EAS_AF=0.371;AMR_AF=0.4755;AFR_AF=0.1384;EUR_AF=0.3618;SAS_AF=0.3906;AA=C|||;VT=SNP
8	4605366	rs10503272	G	C	100	PASS	AC=1683;AF=0.336062;AN=5008;NS=2504;DP=22747;EAS_AF=0.372;AMR_AF=0.4769;AFR_AF=0.1422;EUR_AF=0.3648;SAS_AF=0.4315;AA=G|||;VT=SNP
8	4605405	rs4875375	C	G	100	PASS	AC=648;AF=0.129393;AN=5008;NS=2504;DP=23472;EAS_AF=0.2788;AMR_AF=0.1153;AFR_AF=0.0703;EUR_AF=0.1004;SAS_AF=0.0951;AA=C|||;VT=SNP
8	4605488	rs10503273	C	G	100	PASS	AC=1629;AF=0.32528;AN=5008;NS=2504;DP=23268;EAS_AF=0.372;AMR_AF=0.4755;AFR_AF=0.1392;EUR_AF=0.3618;SAS_AF=0.3845;AA=C|||;VT=SNP
8	4605590	rs12156032	C	T	100	PASS	AC=1641;AF=0.327676;AN=5008;NS=2504;DP=19274;EAS_AF=0.372;AMR_AF=0.4769;AFR_AF=0.143;EUR_AF=0.3618;SAS_AF=0.3906;AA=C|||;VT=SNP
8	4605662	rs12156079	C	T	100	PASS	AC=1635;AF=0.326478;AN=5008;NS=2504;DP=19979;EAS_AF=0.372;AMR_AF=0.4769;AFR_AF=0.1422;EUR_AF=0.3618;SAS_AF=0.3855;AA=C|||;VT=SNP
8	4605787	rs12156337	A	G	100	PASS	AC=1642;AF=0.327875;AN=5008;NS=2504;DP=21527;EAS_AF=0.374;AMR_AF=0.4769;AFR_AF=0.1422;EUR_AF=0.3618;SAS_AF=0.3906;AA=A|||;VT=SNP
8	4605799	rs79675349	C	T	100	PASS	AC=83;AF=0.0165735;AN=5008;NS=2504;DP=21492;EAS_AF=0.0565;AMR_AF=0.0072;AFR_AF=0.0008;EUR_AF=0.0119;SAS_AF=0.0082;AA=C|||;VT=SNP
8	4605810	rs10503274	C	T	100	PASS	AC=1634;AF=0.326278;AN=5008;NS=2504;DP=21611;EAS_AF=0.372;AMR_AF=0.4769;AFR_AF=0.1422;EUR_AF=0.3618;SAS_AF=0.3845;AA=c|||;VT=SNP
8	4606082	rs7827261	G	A	100	PASS	AC=1638;AF=0.327077;AN=5008;NS=2504;DP=17975;EAS_AF=0.372;AMR_AF=0.4769;AFR_AF=0.1415;EUR_AF=0.3618;SAS_AF=0.3896;AA=G|||;VT=SNP
8	4606271	rs1673258	C	T	100	PASS	AC=2953;AF=0.589657;AN=5008;NS=2504;DP=18293;EAS_AF=0.4196;AMR_AF=0.6542;AFR_AF=0.6687;EUR_AF=0.5875;SAS_AF=0.6145;AA=T|||;VT=SNP
8	4606316	rs7827548	G	C	100	PASS	AC=1639;AF=0.327276;AN=5008;NS=2504;DP=19030;EAS_AF=0.372;AMR_AF=0.4769;AFR_AF=0.1422;EUR_AF=0.3618;SAS_AF=0.3896;AA=C|||;VT=SNP
8	4606341	rs7827664	G	A	100	PASS	AC=1639;AF=0.327276;AN=5008;NS=2504;DP=18773;EAS_AF=0.372;AMR_AF=0.4769;AFR_AF=0.1422;EUR_AF=0.3618;SAS_AF=0.3896;AA=G|||;VT=SNP
8	4606409	rs1676945	C	T	100	PASS	AC=822;AF=0.164137;AN=5008;NS=2504;DP=17094;EAS_AF=0.1091;AMR_AF=0.1037;AFR_AF=0.3116;EUR_AF=0.1531;SAS_AF=0.0757;AA=c|||;VT=SNP
8	4606609	rs1673257	C	T	100	PASS	AC=1469;AF=0.293331;AN=5008;NS=2504;DP=16990;EAS_AF=0.2827;AMR_AF=0.2233;AFR_AF=0.4584;EUR_AF=0.2614;SAS_AF=0.1636;AA=C|||;VT=SNP
8	4606902	rs73497874	T	A	100	PASS	AC=585;AF=0.116813;AN=5008;NS=2504;DP=15996;EAS_AF=0.25;AMR_AF=0.0965;AFR_AF=0.112;EUR_AF=0.0676;SAS_AF=0.0511;AA=T|||;VT=SNP
8	4606955	rs7831951	G	A	100	PASS	AC=1558;AF=0.311102;AN=5008;NS=2504;DP=16033;EAS_AF=0.3681;AMR_AF=0.4669;AFR_AF=0.1415;EUR_AF=0.329;SAS_AF=0.3528;AA=G|||;VT=SNP
8	4607277	rs78848291	A	C	100	PASS	AC=636;AF=0.126997;AN=5008;NS=2504;DP=12197;EAS_AF=0.25;AMR_AF=0.1023;AFR_AF=0.1331;EUR_AF=0.0855;SAS_AF=0.0521;AA=A|||;VT=SNP
8	4607347	rs35013512	G	A	100	PASS	AC=306;AF=0.0611022;AN=5008;NS=2504;DP=11353;EAS_AF=0.0437;AMR_AF=0.0605;AFR_AF=0.0401;EUR_AF=0.0716;SAS_AF=0.0971;AA=G|||;VT=SNP
8	4607382	rs76181351	G	T	100	PASS	AC=114;AF=0.0227636;AN=5008;NS=2504;DP=9938;EAS_AF=0.1091;AMR_AF=0;AFR_AF=0;EUR_AF=0;SAS_AF=0.0041;AA=G|||;VT=SNP
8	4607532	rs36052856	T	A	100	PASS	AC=1827;AF=0.364816;AN=5008;NS=2504;DP=10846;EAS_AF=0.3264;AMR_AF=0.2824;AFR_AF=0.5061;EUR_AF=0.328;SAS_AF=0.3098;AA=T|||;VT=SNP
8	4607581	rs56197347	T	C	100	PASS	AC=1566;AF=0.3127;AN=5008;NS=2504;DP=11528;EAS_AF=0.3462;AMR_AF=0.2867;AFR_AF=0.3933;EUR_AF=0.2922;SAS_AF=0.2086;AA=T|||;VT=SNP
8	4607604	rs13248878	C	T	100	PASS	AC=3944;AF=0.78754;AN=5008;NS=2504;DP=11264;EAS_AF=0.7639;AMR_AF=0.8487;AFR_AF=0.8154;EUR_AF=0.7475;SAS_AF=0.772;AA=T|||;VT=SNP
8	4607750	rs2607552	C	A	100	PASS	AC=3695;AF=0.737819;AN=5008;NS=2504;DP=8957;EAS_AF=0.7351;AMR_AF=0.8112;AFR_AF=0.7383;EUR_AF=0.6958;SAS_AF=0.7311;AA=A|||;VT=SNP
8	4607780	rs142587282	C	T	100	PASS	AC=379;AF=0.0756789;AN=5008;NS=2504;DP=10965;EAS_AF=0.0456;AMR_AF=0.0663;AFR_AF=0.0847;EUR_AF=0.0716;SAS_AF=0.1053;AA=T|||;VT=SNP
8	4607875	rs1676948	T	C	100	PASS	AC=909;AF=0.18151;AN=5008;NS=2504;DP=13258;EAS_AF=0.0327;AMR_AF=0.1124;AFR_AF=0.3873;EUR_AF=0.1759;SAS_AF=0.1115;AA=T|||;VT=SNP
8	4607895	rs116325351	G	C	100	PASS	AC=286;AF=0.0571086;AN=5008;NS=2504;DP=13641;EAS_AF=0.0278;AMR_AF=0.0418;AFR_AF=0.028;EUR_AF=0.0944;SAS_AF=0.0992;AA=G|||;VT=SNP
8	4608117	rs4875376	C	T	100	PASS	AC=3055;AF=0.610024;AN=5008;NS=2504;DP=14650;EAS_AF=0.7302;AMR_AF=0.7334;AFR_AF=0.4251;EUR_AF=0.5785;SAS_AF=0.681;AA=C|||;VT=SNP
8	4608120	rs4875377	G	C	100	PASS	AC=2886;AF=0.576278;AN=5008;NS=2504;DP=14805;EAS_AF=0.7312;AMR_AF=0.7262;AFR_AF=0.3116;EUR_AF=0.5785;SAS_AF=0.6656;AA=G|||;VT=SNP
8	4608380	rs1673255	T	A	100	PASS	AC=829;AF=0.165535;AN=5008;NS=2504;DP=18328;EAS_AF=0.0317;AMR_AF=0.111;AFR_AF=0.3268;EUR_AF=0.1769;SAS_AF=0.1125;AA=T|||;VT=SNP
8	4608454	rs4875378	T	C	100	PASS	AC=2910;AF=0.58107;AN=5008;NS=2504;DP=17643;EAS_AF=0.6706;AMR_AF=0.7262;AFR_AF=0.3956;EUR_AF=0.5676;SAS_AF=0.6503;AA=T|||;VT=SNP
8	4608481	rs1673254	T	G	100	PASS	AC=3845;AF=0.767772;AN=5008;NS=2504;DP=18361;EAS_AF=0.7024;AMR_AF=0.8386;AFR_AF=0.7995;EUR_AF=0.7435;SAS_AF=0.7669;AA=G|||;VT=SNP
8	4608483	rs1676949	T	A	100	PASS	AC=3845;AF=0.767772;AN=5008;NS=2504;DP=18375;EAS_AF=0.7024;AMR_AF=0.8386;AFR_AF=0.7995;EUR_AF=0.7435;SAS_AF=0.7669;AA=A|||;VT=SNP
8	4608632	rs1612370	A	C	100	PASS	AC=4007;AF=0.80012;AN=5008;NS=2504;DP=19210;EAS_AF=0.7639;AMR_AF=0.8487;AFR_AF=0.8366;EUR_AF=0.7565;SAS_AF=0.7986;AA=C|||;VT=SNP
8	4608634	rs12056843	C	T	100	PASS	AC=2449;AF=0.489018;AN=5008;NS=2504;DP=19169;EAS_AF=0.625;AMR_AF=0.6398;AFR_AF=0.2685;EUR_AF=0.4801;SAS_AF=0.5491;AA=C|||;VT=SNP
8	4608679	rs149474273	G	A	100	PASS	AC=8;AF=0.00159744;AN=5008;NS=2504;DP=18752;EAS_AF=0.0079;AMR_AF=0;AFR_AF=0;EUR_AF=0;SAS_AF=0;AA=G|||;VT=SNP
8	4608680	rs143962226	G	A	100	PASS	AC=8;AF=0.00159744;AN=5008;NS=2504;DP=18729;EAS_AF=0.0079;AMR_AF=0;AFR_AF=0;EUR_AF=0;SAS_AF=0;AA=G|||;VT=SNP
8	4608803	rs12056373	A	G	100	PASS	AC=2847;AF=0.56849;AN=5008;NS=2504;DP=16538;EAS_AF=0.6716;AMR_AF=0.7262;AFR_AF=0.3283;EUR_AF=0.5716;SAS_AF=0.6718;AA=A|||;VT=SNP
8	4608908	rs181513799	G	A	100	PASS	AC=33;AF=0.00658946;AN=5008;NS=2504;DP=14143;EAS_AF=0.0258;AMR_AF=0.0043;AFR_AF=0.0023;EUR_AF=0;SAS_AF=0.001;AA=G|||;VT=SNP
8	4608932	rs78752693	G	A	100	PASS	AC=140;AF=0.0279553;AN=5008;NS=2504;DP=15644;EAS_AF=0.0268;AMR_AF=0.0101;AFR_AF=0.0681;EUR_AF=0.0119;SAS_AF=0.0041;AA=A|||;VT=SNP
8	4609232	rs12541886	A	G	100	PASS	AC=2668;AF=0.532748;AN=5008;NS=2504;DP=17412;EAS_AF=0.626;AMR_AF=0.6556;AFR_AF=0.4402;EUR_AF=0.4801;SAS_AF=0.5286;AA=A|||;VT=SNP
8	4609266	rs77998859	G	C	100	PASS	AC=85;AF=0.0169728;AN=5008;NS=2504;DP=17675;EAS_AF=0.0585;AMR_AF=0.0072;AFR_AF=0.0008;EUR_AF=0.0119;SAS_AF=0.0082;AA=G|||;VT=SNP
8	4609284	rs1673253	T	A	100	PASS	AC=815;AF=0.16274;AN=5008;NS=2504;DP=17340;EAS_AF=0.0337;AMR_AF=0.1066;AFR_AF=0.3056;EUR_AF=0.167;SAS_AF=0.138;AA=T|||;VT=SNP
8	4609806	rs6989364	G	A	100	PASS	AC=2448;AF=0.488818;AN=5008;NS=2504;DP=18314;EAS_AF=0.622;AMR_AF=0.6542;AFR_AF=0.292;EUR_AF=0.4861;SAS_AF=0.5031;AA=G|||;VT=SNP
8	4609890	rs79922142	T	C	100	PASS	AC=90;AF=0.0179712;AN=5008;NS=2504;DP=18424;EAS_AF=0.0595;AMR_AF=0.0072;AFR_AF=0.0008;EUR_AF=0.0119;SAS_AF=0.0123;AA=T|||;VT=SNP
8	4609929	rs11136766	G	C	100	PASS	AC=682;AF=0.136182;AN=5008;NS=2504;DP=18269;EAS_AF=0.3433;AMR_AF=0.1585;AFR_AF=0.0204;EUR_AF=0.1034;SAS_AF=0.0971;AA=G|||;VT=SNP
8	4609933	rs1992200	G	T	100	PASS	AC=2436;AF=0.486422;AN=5008;NS=2504;DP=18339;EAS_AF=0.622;AMR_AF=0.6484;AFR_AF=0.292;EUR_AF=0.4791;SAS_AF=0.502;AA=T|||;VT=SNP
8	4609935	rs11776095	A	T	100	PASS	AC=472;AF=0.0942492;AN=5008;NS=2504;DP=18345;EAS_AF=0.0456;AMR_AF=0.0821;AFR_AF=0.121;EUR_AF=0.0905;SAS_AF=0.1207;AA=A|||;VT=SNP
8	4609970	rs1992201	G	C	100	PASS	AC=2767;AF=0.552516;AN=5008;NS=2504;DP=18463;EAS_AF=0.6706;AMR_AF=0.7248;AFR_AF=0.3071;EUR_AF=0.5696;SAS_AF=0.6227;AA=G|||;VT=SNP
8	4610096	rs1992202	G	A	100	PASS	AC=2481;AF=0.495407;AN=5008;NS=2504;DP=19639;EAS_AF=0.62;AMR_AF=0.6556;AFR_AF=0.2965;EUR_AF=0.4881;SAS_AF=0.5297;AA=A|||;VT=SNP
8	4610253	rs75819045	T	A	100	PASS	AC=86;AF=0.0171725;AN=5008;NS=2504;DP=18562;EAS_AF=0.0595;AMR_AF=0.0072;AFR_AF=0.0008;EUR_AF=0.0119;SAS_AF=0.0082;AA=T|||;VT=SNP
8	4610294	rs117697740	T	C	100	PASS	AC=86;AF=0.0171725;AN=5008;NS=2504;DP=18042;EAS_AF=0.0595;AMR_AF=0.0072;AFR_AF=0.0008;EUR_AF=0.0119;SAS_AF=0.0082;AA=T|||;VT=SNP
8	4610345	rs2407592	A	G	100	PASS	AC=2444;AF=0.488019;AN=5008;NS=2504;DP=17903;EAS_AF=0.622;AMR_AF=0.6499;AFR_AF=0.2973;EUR_AF=0.4791;SAS_AF=0.502;AA=G|||;VT=SNP
8	4610495	rs6558908	T	C	100	PASS	AC=2465;AF=0.492212;AN=5008;NS=2504;DP=19547;EAS_AF=0.622;AMR_AF=0.6499;AFR_AF=0.2958;EUR_AF=0.4801;SAS_AF=0.5245;AA=C|||;VT=SNP
8	4610510	rs6558909	G	A	100	PASS	AC=2442;AF=0.48762;AN=5008;NS=2504;DP=19064;EAS_AF=0.622;AMR_AF=0.6499;AFR_AF=0.2958;EUR_AF=0.4801;SAS_AF=0.501;AA=G|||;VT=SNP
8	4610549	rs75184275	G	C	100	PASS	AC=91;AF=0.0181709;AN=5008;NS=2504;DP=19656;EAS_AF=0.0595;AMR_AF=0.0072;AFR_AF=0.0008;EUR_AF=0.0129;SAS_AF=0.0123;AA=G|||;VT=SNP
8	4610693	rs6558910	C	T	100	PASS	AC=2403;AF=0.479832;AN=5008;NS=2504;DP=16198;EAS_AF=0.623;AMR_AF=0.6499;AFR_AF=0.2648;EUR_AF=0.4791;SAS_AF=0.5031;AA=T|||;VT=SNP
8	4610703	rs6558911	T	C	100	PASS	AC=2417;AF=0.482628;AN=5008;NS=2504;DP=16080;EAS_AF=0.6399;AMR_AF=0.6499;AFR_AF=0.2632;EUR_AF=0.4791;SAS_AF=0.502;AA=T|||;VT=SNP
8	4610893	rs6558912	G	C	100	PASS	AC=2385;AF=0.476238;AN=5008;NS=2504;DP=16517;EAS_AF=0.622;AMR_AF=0.6542;AFR_AF=0.2458;EUR_AF=0.4871;SAS_AF=0.5;AA=G|||;VT=SNP
8	4611071	rs17418933	C	A	100	PASS	AC=1449;AF=0.289337;AN=5008;NS=2504;DP=19252;EAS_AF=0.2758;AMR_AF=0.464;AFR_AF=0.112;EUR_AF=0.333;SAS_AF=0.3742;AA=C|||;VT=SNP
8	4611134	rs79035032	T	C	100	PASS	AC=41;AF=0.0081869;AN=5008;NS=2504;DP=18418;EAS_AF=0.0407;AMR_AF=0;AFR_AF=0;EUR_AF=0;SAS_AF=0;AA=T|||;VT=SNP
8	4611823	rs76221251	T	C	100	PASS	AC=86;AF=0.0171725;AN=5008;NS=2504;DP=19399;EAS_AF=0.0595;AMR_AF=0.0072;AFR_AF=0.0008;EUR_AF=0.0119;SAS_AF=0.0082;AA=T|||;VT=SNP
8	4611924	rs12677376	T	C	100	PASS	AC=668;AF=0.133387;AN=5008;NS=2504;DP=20110;EAS_AF=0.3085;AMR_AF=0.1599;AFR_AF=0.0333;EUR_AF=0.1064;SAS_AF=0.0971;AA=T|||;VT=SNP
8	4612007	rs9657369	C	A	100	PASS	AC=393;AF=0.0784744;AN=5008;NS=2504;DP=21787;EAS_AF=0.0446;AMR_AF=0.0778;AFR_AF=0.0628;EUR_AF=0.0895;SAS_AF=0.1237;AA=C|||;VT=SNP
8	4612126	rs1676950	A	C	100	PASS	AC=4054;AF=0.809505;AN=5008;NS=2504;DP=16468;EAS_AF=0.7817;AMR_AF=0.8689;AFR_AF=0.8404;EUR_AF=0.7644;SAS_AF=0.8006;AA=C|||;VT=SNP
8	4612144	rs1676951	T	C	100	PASS	AC=3971;AF=0.792931;AN=5008;NS=2504;DP=16293;EAS_AF=0.7817;AMR_AF=0.8588;AFR_AF=0.7852;EUR_AF=0.7614;SAS_AF=0.8006;AA=C|||;VT=SNP
8	4612225	rs35206522	G	A	100	PASS	AC=663;AF=0.132388;AN=5008;NS=2504;DP=16878;EAS_AF=0.3085;AMR_AF=0.1599;AFR_AF=0.0303;EUR_AF=0.1064;SAS_AF=0.0961;AA=G|||;VT=SNP
8	4612306	rs11781265	G	C	100	PASS	AC=358;AF=0.0714856;AN=5008;NS=2504;DP=17917;EAS_AF=0.0456;AMR_AF=0.0793;AFR_AF=0.0356;EUR_AF=0.0895;SAS_AF=0.1227;AA=G|||;VT=SNP
8	4612352	rs11774640	C	T	100	PASS	AC=421;AF=0.0840655;AN=5008;NS=2504;DP=17206;EAS_AF=0.0446;AMR_AF=0.0807;AFR_AF=0.0825;EUR_AF=0.0924;SAS_AF=0.1207;AA=C|||;VT=SNP
8	4612636	rs149983039	G	C	100	PASS	AC=17;AF=0.00339457;AN=5008;NS=2504;DP=16744;EAS_AF=0.0159;AMR_AF=0;AFR_AF=0;EUR_AF=0;SAS_AF=0.001;AA=G|||;VT=SNP
8	4612725	rs17071202	T	C	100	PASS	AC=555;AF=0.110823;AN=5008;NS=2504;DP=16475;EAS_AF=0.0456;AMR_AF=0.0836;AFR_AF=0.1747;EUR_AF=0.0905;SAS_AF=0.1319;AA=t|||;VT=SNP
8	4612757	rs17071204	G	C	100	PASS	AC=521;AF=0.104034;AN=5008;NS=2504;DP=16660;EAS_AF=0.0456;AMR_AF=0.0836;AFR_AF=0.1566;EUR_AF=0.0905;SAS_AF=0.1217;AA=g|||;VT=SNP
8	4612786	rs17071205	A	G	100	PASS	AC=545;AF=0.108826;AN=5008;NS=2504;DP=15847;EAS_AF=0.0456;AMR_AF=0.0836;AFR_AF=0.1747;EUR_AF=0.0905;SAS_AF=0.1217;AA=a|||;VT=SNP
8	4612823	rs4875379	A	G	100	PASS	AC=697;AF=0.139177;AN=5008;NS=2504;DP=15487;EAS_AF=0.3413;AMR_AF=0.1599;AFR_AF=0.031;EUR_AF=0.1064;SAS_AF=0.0961;AA=a|||;VT=SNP
8	4613200	rs4875115	T	C	100	PASS	AC=732;AF=0.146166;AN=5008;NS=2504;DP=17405;EAS_AF=0.3423;AMR_AF=0.1657;AFR_AF=0.0537;EUR_AF=0.1064;SAS_AF=0.0961;AA=t|||;VT=SNP
8	4613310	rs79368511	C	G	100	PASS	AC=66;AF=0.0131789;AN=5008;NS=2504;DP=17294;EAS_AF=0.0585;AMR_AF=0.0014;AFR_AF=0;EUR_AF=0;SAS_AF=0.0061;AA=c|||;VT=SNP
8	4613391	rs1350309	G	A	100	PASS	AC=3798;AF=0.758387;AN=5008;NS=2504;DP=17603;EAS_AF=0.7798;AMR_AF=0.8213;AFR_AF=0.764;EUR_AF=0.6938;SAS_AF=0.7505;AA=a|||;VT=SNP
8	4613532	rs13267754	G	C	100	PASS	AC=317;AF=0.0632987;AN=5008;NS=2504;DP=17475;EAS_AF=0.0446;AMR_AF=0.0706;AFR_AF=0.0197;EUR_AF=0.0795;SAS_AF=0.1196;AA=g|||;VT=SNP
8	4613548	rs1350308	T	G	100	PASS	AC=3336;AF=0.666134;AN=5008;NS=2504;DP=17708;EAS_AF=0.6776;AMR_AF=0.7651;AFR_AF=0.6142;EUR_AF=0.6521;SAS_AF=0.6687;AA=t|||;VT=SNP
8	4613908	rs6997881	T	C	100	PASS	AC=1733;AF=0.346046;AN=5008;NS=2504;DP=15679;EAS_AF=0.3363;AMR_AF=0.4885;AFR_AF=0.1959;EUR_AF=0.3757;SAS_AF=0.4274;AA=T|||;VT=SNP
8	4614168	rs10503275	G	A	100	PASS	AC=317;AF=0.0632987;AN=5008;NS=2504;DP=15420;EAS_AF=0.0446;AMR_AF=0.0706;AFR_AF=0.0197;EUR_AF=0.0785;SAS_AF=0.1207;AA=G|||;VT=SNP
8	4614345	rs1676953	G	T	100	PASS	AC=3979;AF=0.794529;AN=5008;NS=2504;DP=16306;EAS_AF=0.7788;AMR_AF=0.8415;AFR_AF=0.8238;EUR_AF=0.7346;SAS_AF=0.7996;AA=T|||;VT=SNP
8	4614348	rs1673249	C	A	100	PASS	AC=3980;AF=0.794728;AN=5008;NS=2504;DP=16380;EAS_AF=0.7788;AMR_AF=0.8415;AFR_AF=0.8245;EUR_AF=0.7346;SAS_AF=0.7996;AA=A|||;VT=SNP
8	4614411	rs1673248	G	A	100	PASS	AC=3152;AF=0.629393;AN=5008;NS=2504;DP=17998;EAS_AF=0.6726;AMR_AF=0.745;AFR_AF=0.5189;EUR_AF=0.6421;SAS_AF=0.6391;AA=G|||;VT=SNP
8	4614484	rs75387659	A	G	100	PASS	AC=111;AF=0.0221645;AN=5008;NS=2504;DP=18338;EAS_AF=0.0595;AMR_AF=0.0072;AFR_AF=0.0182;EUR_AF=0.0119;SAS_AF=0.0102;AA=G|||;VT=SNP
8	4614553	rs899146	A	G	100	PASS	AC=3726;AF=0.74401;AN=5008;NS=2504;DP=18032;EAS_AF=0.7202;AMR_AF=0.8343;AFR_AF=0.6959;EUR_AF=0.7256;SAS_AF=0.7883;AA=A|||;VT=SNP
8	4614665	rs12546236	C	T	100	PASS	AC=1457;AF=0.290935;AN=5008;NS=2504;DP=18565;EAS_AF=0.3016;AMR_AF=0.4755;AFR_AF=0.0514;EUR_AF=0.3618;SAS_AF=0.3998;AA=C|||;VT=SNP
8	4614866	rs77165937	T	C	100	PASS	AC=87;AF=0.0173722;AN=5008;NS=2504;DP=20753;EAS_AF=0.0585;AMR_AF=0.0072;AFR_AF=0.0008;EUR_AF=0.0119;SAS_AF=0.0102;AA=T|||;VT=SNP
8	4615024	rs76711460	C	G	100	PASS	AC=64;AF=0.0127796;AN=5008;NS=2504;DP=19978;EAS_AF=0.0585;AMR_AF=0.0014;AFR_AF=0;EUR_AF=0;SAS_AF=0.0041;AA=C|||;VT=SNP
8	4615650	rs4551379	T	C	100	PASS	AC=1137;AF=0.227037;AN=5008;NS=2504;DP=18001;EAS_AF=0.2262;AMR_AF=0.4395;AFR_AF=0.0151;EUR_AF=0.3032;SAS_AF=0.2853;AA=T|||;VT=SNP
8	4615930	rs75698362	A	G	100	PASS	AC=87;AF=0.0173722;AN=5008;NS=2504;DP=21325;EAS_AF=0.0595;AMR_AF=0.0072;AFR_AF=0.0008;EUR_AF=0.0119;SAS_AF=0.0092;AA=A|||;VT=SNP
8	4616162	rs149038319	G	C	100	PASS	AC=33;AF=0.00658946;AN=5008;NS=2504;DP=21835;EAS_AF=0.0327;AMR_AF=0;AFR_AF=0;EUR_AF=0;SAS_AF=0;AA=G|||;VT=SNP
8	4616163	rs12541854	G	C	100	PASS	AC=1675;AF=0.334465;AN=5008;NS=2504;DP=21594;EAS_AF=0.3056;AMR_AF=0.4914;AFR_AF=0.1566;EUR_AF=0.3926;SAS_AF=0.4335;AA=G|||;VT=SNP
8	4616216	rs1676957	G	A	100	PASS	AC=895;AF=0.178714;AN=5008;NS=2504;DP=20546;EAS_AF=0.0347;AMR_AF=0.1066;AFR_AF=0.3593;EUR_AF=0.168;SAS_AF=0.1452;AA=G|||;VT=SNP
8	4616279	rs1676958	T	G	100	PASS	AC=892;AF=0.178115;AN=5008;NS=2504;DP=19432;EAS_AF=0.0337;AMR_AF=0.1066;AFR_AF=0.3578;EUR_AF=0.168;SAS_AF=0.1452;AA=T|||;VT=SNP
8	4616394	rs11775255	G	C	100	PASS	AC=394;AF=0.0786741;AN=5008;NS=2504;DP=19108;EAS_AF=0.1062;AMR_AF=0.0778;AFR_AF=0.0265;EUR_AF=0.0915;SAS_AF=0.1084;AA=G|||;VT=SNP
8	4616441	rs35789962	G	A	100	PASS	AC=1570;AF=0.313498;AN=5008;NS=2504;DP=20613;EAS_AF=0.3016;AMR_AF=0.4755;AFR_AF=0.1309;EUR_AF=0.3519;SAS_AF=0.4182;AA=G|||;VT=SNP
8	4616498	rs12682084	T	A	100	PASS	AC=740;AF=0.147764;AN=5008;NS=2504;DP=21632;EAS_AF=0.3383;AMR_AF=0.1787;AFR_AF=0.034;EUR_AF=0.1272;SAS_AF=0.1043;AA=T|||;VT=SNP
8	4616579	rs11775298	G	C	100	PASS	AC=343;AF=0.0684904;AN=5008;NS=2504;DP=22488;EAS_AF=0.0456;AMR_AF=0.0764;AFR_AF=0.0265;EUR_AF=0.0915;SAS_AF=0.1196;AA=G|||;VT=SNP
8	4616796	rs1673247	A	C	100	PASS	AC=974;AF=0.194489;AN=5008;NS=2504;DP=17127;EAS_AF=0.0367;AMR_AF=0.1153;AFR_AF=0.413;EUR_AF=0.168;SAS_AF=0.1452;AA=C|||;VT=SNP
8	4616956	rs1676959	A	G	100	PASS	AC=1431;AF=0.285743;AN=5008;NS=2504;DP=22516;EAS_AF=0.0665;AMR_AF=0.1888;AFR_AF=0.5318;EUR_AF=0.2952;SAS_AF=0.2382;AA=A|||;VT=SNP
8	4616981	rs2169739	C	A	100	PASS	AC=2030;AF=0.405351;AN=5008;NS=2504;DP=23241;EAS_AF=0.6062;AMR_AF=0.5908;AFR_AF=0.1528;EUR_AF=0.3777;SAS_AF=0.4366;AA=C|||;VT=SNP
8	4617087	rs35306804	C	T	100	PASS	AC=324;AF=0.0646965;AN=5008;NS=2504;DP=19548;EAS_AF=0.0456;AMR_AF=0.0764;AFR_AF=0.025;EUR_AF=0.0915;SAS_AF=0.1022;AA=C|||;VT=SNP
8	4617441	rs1673246	T	C	100	PASS	AC=1405;AF=0.280551;AN=5008;NS=2504;DP=21108;EAS_AF=0.0665;AMR_AF=0.1859;AFR_AF=0.5129;EUR_AF=0.2942;SAS_AF=0.2403;AA=T|||;VT=SNP
8	4617778	rs1350307	A	G	100	PASS	AC=4051;AF=0.808906;AN=5008;NS=2504;DP=19366;EAS_AF=0.7798;AMR_AF=0.8573;AFR_AF=0.8419;EUR_AF=0.7624;SAS_AF=0.8078;AA=G|||;VT=SNP
8	4617810	rs1379326	T	C	100	PASS	AC=1648;AF=0.329073;AN=5008;NS=2504;DP=19299;EAS_AF=0.3462;AMR_AF=0.2983;AFR_AF=0.4017;EUR_AF=0.3062;SAS_AF=0.2587;AA=T|||;VT=SNP
8	4618125	rs116966145	A	G	100	PASS	AC=36;AF=0.0071885;AN=5008;NS=2504;DP=14863;EAS_AF=0.0357;AMR_AF=0;AFR_AF=0;EUR_AF=0;SAS_AF=0;AA=A|||;VT=SNP
8	4618156	rs79150251	G	C	100	PASS	AC=333;AF=0.0664936;AN=5008;NS=2504;DP=15980;EAS_AF=0.0298;AMR_AF=0.0634;AFR_AF=0.0325;EUR_AF=0.1223;SAS_AF=0.0951;AA=G|||;VT=SNP
8	4618190	rs6981893	T	C	100	PASS	AC=351;AF=0.0700879;AN=5008;NS=2504;DP=16502;EAS_AF=0.0298;AMR_AF=0.0648;AFR_AF=0.0454;EUR_AF=0.1223;SAS_AF=0.0951;AA=C|||;VT=SNP
8	4618197	rs2607553	C	T	100	PASS	AC=4010;AF=0.800719;AN=5008;NS=2504;DP=16579;EAS_AF=0.7798;AMR_AF=0.8617;AFR_AF=0.8003;EUR_AF=0.7724;SAS_AF=0.8088;AA=T|||;VT=SNP
8	4618368	rs192504977	C	A	100	PASS	AC=9;AF=0.00179712;AN=5008;NS=2504;DP=16680;EAS_AF=0.0089;AMR_AF=0;AFR_AF=0;EUR_AF=0;SAS_AF=0;AA=C|||;VT=SNP
8	4618380	rs1673243	A	G	100	PASS	AC=4075;AF=0.813698;AN=5008;NS=2504;DP=17023;EAS_AF=0.7798;AMR_AF=0.8703;AFR_AF=0.8419;EUR_AF=0.7763;SAS_AF=0.8088;AA=G|||;VT=SNP
8	4618409	rs77575729	A	G	100	PASS	AC=88;AF=0.0175719;AN=5008;NS=2504;DP=17603;EAS_AF=0.0595;AMR_AF=0.0072;AFR_AF=0.0008;EUR_AF=0.0119;SAS_AF=0.0102;AA=A|||;VT=SNP
8	4618522	rs6982167	A	T	100	PASS	AC=427;AF=0.0852636;AN=5008;NS=2504;DP=19893;EAS_AF=0.0288;AMR_AF=0.0663;AFR_AF=0.1029;EUR_AF=0.1223;SAS_AF=0.0951;AA=T|||;VT=SNP
8	4618602	rs12542163	T	A	100	PASS	AC=246;AF=0.0491214;AN=5008;NS=2504;DP=19696;EAS_AF=0.002;AMR_AF=0.1455;AFR_AF=0.0045;EUR_AF=0.0736;SAS_AF=0.0644;AA=T|||;VT=SNP
8	4618662	rs1379325	T	A	100	PASS	AC=920;AF=0.183706;AN=5008;NS=2504;DP=19119;EAS_AF=0.0347;AMR_AF=0.1138;AFR_AF=0.3638;EUR_AF=0.174;SAS_AF=0.1534;AA=T|||;VT=SNP
8	4618788	rs73177523	G	C	100	PASS	AC=428;AF=0.0854633;AN=5008;NS=2504;DP=18159;EAS_AF=0.0288;AMR_AF=0.0663;AFR_AF=0.1036;EUR_AF=0.1223;SAS_AF=0.0951;AA=G|||;VT=SNP
8	4619075	rs1676960	G	C	100	PASS	AC=887;AF=0.177117;AN=5008;NS=2504;DP=16204;EAS_AF=0.0347;AMR_AF=0.1095;AFR_AF=0.354;EUR_AF=0.168;SAS_AF=0.1421;AA=G|||;VT=SNP
8	4619105	rs1676961	G	A	100	PASS	AC=1161;AF=0.231829;AN=5008;NS=2504;DP=15821;EAS_AF=0.0595;AMR_AF=0.1571;AFR_AF=0.3873;EUR_AF=0.2555;SAS_AF=0.228;AA=G|||;VT=SNP
8	4619368	rs146463022	T	C	100	PASS	AC=21;AF=0.00419329;AN=5008;NS=2504;DP=15188;EAS_AF=0.0179;AMR_AF=0;AFR_AF=0;EUR_AF=0;SAS_AF=0.0031;AA=T|||;VT=SNP
8	4619604	rs17071221	T	C	100	PASS	AC=321;AF=0.0640974;AN=5008;NS=2504;DP=15944;EAS_AF=0.0456;AMR_AF=0.0764;AFR_AF=0.0219;EUR_AF=0.0924;SAS_AF=0.1022;AA=T|||;VT=SNP
8	4619626	rs1673240	T	C	100	PASS	AC=1081;AF=0.215855;AN=5008;NS=2504;DP=16219;EAS_AF=0.0337;AMR_AF=0.121;AFR_AF=0.4781;EUR_AF=0.1769;SAS_AF=0.1564;AA=T|||;VT=SNP
8	4619724	rs897826	T	G	100	PASS	AC=316;AF=0.063099;AN=5008;NS=2504;DP=15262;EAS_AF=0.0466;AMR_AF=0.0749;AFR_AF=0.0212;EUR_AF=0.0915;SAS_AF=0.0992;AA=T|||;VT=SNP
8	4620617	rs28663399	A	G	100	PASS	AC=693;AF=0.138379;AN=5008;NS=2504;DP=17589;EAS_AF=0.3403;AMR_AF=0.1571;AFR_AF=0.0537;EUR_AF=0.0835;SAS_AF=0.0879;AA=G|||;VT=SNP
8	4620704	rs1673239	A	G	100	PASS	AC=3939;AF=0.786542;AN=5008;NS=2504;DP=19625;EAS_AF=0.7292;AMR_AF=0.8674;AFR_AF=0.789;EUR_AF=0.7555;SAS_AF=0.817;AA=G|||;VT=SNP
8	4620847	rs1676963	T	A	100	PASS	AC=3738;AF=0.746406;AN=5008;NS=2504;DP=19663;EAS_AF=0.6984;AMR_AF=0.8199;AFR_AF=0.8056;EUR_AF=0.672;SAS_AF=0.7403;AA=A|||;VT=SNP
8	4620909	rs17071232	G	A	100	PASS	AC=318;AF=0.0634984;AN=5008;NS=2504;DP=18620;EAS_AF=0.0446;AMR_AF=0.0749;AFR_AF=0.0091;EUR_AF=0.0924;SAS_AF=0.1186;AA=G|||;VT=SNP
8	4621017	rs7003205	A	G	100	PASS	AC=2097;AF=0.41873;AN=5008;NS=2504;DP=18206;EAS_AF=0.5625;AMR_AF=0.6081;AFR_AF=0.1785;EUR_AF=0.4155;SAS_AF=0.4642;AA=A|||;VT=SNP
8	4621873	rs7841289	T	A	100	PASS	AC=2448;AF=0.488818;AN=5008;NS=2504;DP=15404;EAS_AF=0.5942;AMR_AF=0.6671;AFR_AF=0.2723;EUR_AF=0.498;SAS_AF=0.5368;AA=T|||;VT=SNP
8	4622444	rs34522868	G	A	100	PASS	AC=2163;AF=0.431909;AN=5008;NS=2504;DP=13418;EAS_AF=0.5595;AMR_AF=0.6095;AFR_AF=0.236;EUR_AF=0.4135;SAS_AF=0.4581;AA=G|||;VT=SNP
8	4622531	rs17080162	T	C	100	PASS	AC=3795;AF=0.757788;AN=5008;NS=2504;DP=15901;EAS_AF=0.9196;AMR_AF=0.8156;AFR_AF=0.618;EUR_AF=0.7604;SAS_AF=0.7362;AA=C|||;VT=SNP
8	4622578	rs28678423	G	C	100	PASS	AC=354;AF=0.0706869;AN=5008;NS=2504;DP=16527;EAS_AF=0.0873;AMR_AF=0.0591;AFR_AF=0.0325;EUR_AF=0.0964;SAS_AF=0.0869;AA=G|||;VT=SNP
8	4622610	rs17419135	C	T	100	PASS	AC=2053;AF=0.409944;AN=5008;NS=2504;DP=16904;EAS_AF=0.5427;AMR_AF=0.6052;AFR_AF=0.1694;EUR_AF=0.4125;SAS_AF=0.4571;AA=C|||;VT=SNP
8	4622643	rs62484604	G	C	100	PASS	AC=1047;AF=0.209065;AN=5008;NS=2504;DP=16311;EAS_AF=0.2907;AMR_AF=0.1354;AFR_AF=0.1649;EUR_AF=0.2515;SAS_AF=0.1933;AA=G|||;VT=SNP
8	4622661	rs17080168	C	T	100	PASS	AC=3799;AF=0.758586;AN=5008;NS=2504;DP=15945;EAS_AF=0.9196;AMR_AF=0.8156;AFR_AF=0.6157;EUR_AF=0.7604;SAS_AF=0.7434;AA=T|||;VT=SNP
8	4622885	rs11776753	G	A	100	PASS	AC=866;AF=0.172923;AN=5008;NS=2504;DP=19311;EAS_AF=0.2897;AMR_AF=0.1254;AFR_AF=0.0348;EUR_AF=0.2505;SAS_AF=0.1933;AA=G|||;VT=SNP
8	4622964	rs10866977	C	A	100	PASS	AC=2138;AF=0.426917;AN=5008;NS=2504;DP=19239;EAS_AF=0.5437;AMR_AF=0.6066;AFR_AF=0.2337;EUR_AF=0.4125;SAS_AF=0.455;AA=C|||;VT=SNP
8	4622994	rs75926024	A	G	100	PASS	AC=86;AF=0.0171725;AN=5008;NS=2504;DP=19547;EAS_AF=0.0575;AMR_AF=0.0072;AFR_AF=0.0008;EUR_AF=0.0119;SAS_AF=0.0102;AA=A|||;VT=SNP
8	4623156	rs10098840	C	G	100	PASS	AC=3804;AF=0.759585;AN=5008;NS=2504;DP=18719;EAS_AF=0.9236;AMR_AF=0.8156;AFR_AF=0.618;EUR_AF=0.7614;SAS_AF=0.7403;AA=G|||;VT=SNP
8	4623175	rs10098850	C	T	100	PASS	AC=2536;AF=0.50639;AN=5008;NS=2504;DP=18693;EAS_AF=0.5774;AMR_AF=0.6686;AFR_AF=0.3775;EUR_AF=0.496;SAS_AF=0.5031;AA=C|||;VT=SNP
8	4623411	rs4380961	C	A	100	PASS	AC=312;AF=0.0623003;AN=5008;NS=2504;DP=16326;EAS_AF=0.0437;AMR_AF=0.0749;AFR_AF=0.0091;EUR_AF=0.0924;SAS_AF=0.1135;AA=C|||;VT=SNP
8	4623437	rs7018382	A	G	100	PASS	AC=2571;AF=0.513379;AN=5008;NS=2504;DP=16876;EAS_AF=0.5784;AMR_AF=0.67;AFR_AF=0.3782;EUR_AF=0.497;SAS_AF=0.5348;AA=G|||;VT=SNP
8	4623613	rs6984639	T	G	100	PASS	AC=2799;AF=0.558906;AN=5008;NS=2504;DP=17505;EAS_AF=0.6379;AMR_AF=0.6988;AFR_AF=0.447;EUR_AF=0.5189;SAS_AF=0.5706;AA=G|||;VT=SNP
8	4623722	rs6999356	C	G	100	PASS	AC=2806;AF=0.560304;AN=5008;NS=2504;DP=19624;EAS_AF=0.6369;AMR_AF=0.696;AFR_AF=0.4561;EUR_AF=0.5179;SAS_AF=0.5695;AA=G|||;VT=SNP
8	4623869	rs6985100	T	C	100	PASS	AC=1498;AF=0.299121;AN=5008;NS=2504;DP=19079;EAS_AF=0.2758;AMR_AF=0.4726;AFR_AF=0.1135;EUR_AF=0.3459;SAS_AF=0.4029;AA=T|||;VT=SNP
8	4624000	rs6558914	C	T	100	PASS	AC=1347;AF=0.26897;AN=5008;NS=2504;DP=20297;EAS_AF=0.2927;AMR_AF=0.1974;AFR_AF=0.1868;EUR_AF=0.3887;SAS_AF=0.2832;AA=C|||;VT=SNP
8	4624009	rs6558915	G	T	100	PASS	AC=1032;AF=0.20607;AN=5008;NS=2504;DP=20278;EAS_AF=0.2877;AMR_AF=0.1297;AFR_AF=0.1573;EUR_AF=0.2505;SAS_AF=0.1963;AA=G|||;VT=SNP
8	4624015	rs6999715	C	A	100	PASS	AC=3098;AF=0.61861;AN=5008;NS=2504;DP=20229;EAS_AF=0.6786;AMR_AF=0.7608;AFR_AF=0.4773;EUR_AF=0.6024;SAS_AF=0.6636;AA=A|||;VT=SNP
8	4624230	rs7830263	C	G	100	PASS	AC=4114;AF=0.821486;AN=5008;NS=2504;DP=14837;EAS_AF=0.9256;AMR_AF=0.8804;AFR_AF=0.6422;EUR_AF=0.9026;SAS_AF=0.8313;AA=G|||;VT=SNP
8	4624247	rs117417715	C	T	100	PASS	AC=18;AF=0.00359425;AN=5008;NS=2504;DP=15306;EAS_AF=0.0169;AMR_AF=0.0014;AFR_AF=0;EUR_AF=0;SAS_AF=0;AA=C|||;VT=SNP
8	4624319	rs17071250	A	G	100	PASS	AC=2665;AF=0.532149;AN=5008;NS=2504;DP=16318;EAS_AF=0.5774;AMR_AF=0.6801;AFR_AF=0.4281;EUR_AF=0.5149;SAS_AF=0.5389;AA=A|||;VT=SNP
8	4624423	rs73177548	G	A	100	PASS	AC=259;AF=0.0517173;AN=5008;NS=2504;DP=15620;EAS_AF=0.0347;AMR_AF=0.0504;AFR_AF=0.0234;EUR_AF=0.0835;SAS_AF=0.0757;AA=G|||;VT=SNP
8	4624661	rs75309279	G	C	100	PASS	AC=84;AF=0.0167732;AN=5008;NS=2504;DP=15596;EAS_AF=0.0556;AMR_AF=0.0072;AFR_AF=0.0008;EUR_AF=0.0119;SAS_AF=0.0102;AA=G|||;VT=SNP
8	4624973	rs2164906	T	C	100	PASS	AC=2661;AF=0.53135;AN=5008;NS=2504;DP=19041;EAS_AF=0.5744;AMR_AF=0.6801;AFR_AF=0.4334;EUR_AF=0.5119;SAS_AF=0.5337;AA=C|||;VT=SNP
8	4624983	rs2164905	G	A	100	PASS	AC=2661;AF=0.53135;AN=5008;NS=2504;DP=18815;EAS_AF=0.5744;AMR_AF=0.6801;AFR_AF=0.4334;EUR_AF=0.5119;SAS_AF=0.5337;AA=G|||;VT=SNP
8	4625002	rs2164904	G	A	100	PASS	AC=2228;AF=0.444888;AN=5008;NS=2504;DP=18126;EAS_AF=0.5397;AMR_AF=0.6124;AFR_AF=0.3011;EUR_AF=0.4145;SAS_AF=0.454;AA=G|||;VT=SNP
8	4625277	rs6991080	T	C	100	PASS	AC=2657;AF=0.530551;AN=5008;NS=2504;DP=19005;EAS_AF=0.5794;AMR_AF=0.6787;AFR_AF=0.4274;EUR_AF=0.5119;SAS_AF=0.5337;AA=C|||;VT=SNP
8	4625412	rs117240331	C	A	100	PASS	AC=84;AF=0.0167732;AN=5008;NS=2504;DP=17753;EAS_AF=0.0556;AMR_AF=0.0072;AFR_AF=0.0008;EUR_AF=0.0119;SAS_AF=0.0102;AA=C|||;VT=SNP
8	4625656	rs6995494	T	C	100	PASS	AC=2322;AF=0.463658;AN=5008;NS=2504;DP=18756;EAS_AF=0.5427;AMR_AF=0.6254;AFR_AF=0.3707;EUR_AF=0.4294;SAS_AF=0.4284;AA=T|||;VT=SNP
8	4625732	rs10503276	G	A	100	PASS	AC=2368;AF=0.472843;AN=5008;NS=2504;DP=17888;EAS_AF=0.5417;AMR_AF=0.6297;AFR_AF=0.4047;EUR_AF=0.4294;SAS_AF=0.4274;AA=A|||;VT=SNP
8	4625778	rs10099673	T	G	100	PASS	AC=4118;AF=0.822284;AN=5008;NS=2504;DP=16049;EAS_AF=0.9683;AMR_AF=0.8847;AFR_AF=0.6354;EUR_AF=0.8439;SAS_AF=0.8579;AA=G|||;VT=SNP
8	4625799	rs76541973	A	C	100	PASS	AC=86;AF=0.0171725;AN=5008;NS=2504;DP=15872;EAS_AF=0.0575;AMR_AF=0.0072;AFR_AF=0.0008;EUR_AF=0.0119;SAS_AF=0.0102;AA=A|||;VT=SNP
8	4625847	rs17347376	G	A	100	PASS	AC=2335;AF=0.466254;AN=5008;NS=2504;DP=17420;EAS_AF=0.5417;AMR_AF=0.6254;AFR_AF=0.382;EUR_AF=0.4294;SAS_AF=0.4274;AA=A|||;VT=SNP
8	4625925	rs10503277	A	C	100	PASS	AC=2247;AF=0.448682;AN=5008;NS=2504;DP=20444;EAS_AF=0.5417;AMR_AF=0.6196;AFR_AF=0.298;EUR_AF=0.4274;SAS_AF=0.4571;AA=A|||;VT=SNP
8	4626017	rs6558916	C	G	100	PASS	AC=4453;AF=0.889177;AN=5008;NS=2504;DP=21703;EAS_AF=0.9712;AMR_AF=0.9568;AFR_AF=0.6657;EUR_AF=0.992;SAS_AF=0.953;AA=G|||;VT=SNP
8	4626145	rs12550274	C	T	100	PASS	AC=2314;AF=0.462061;AN=5008;NS=2504;DP=19102;EAS_AF=0.5407;AMR_AF=0.6239;AFR_AF=0.3691;EUR_AF=0.4284;SAS_AF=0.4264;AA=C|||;VT=SNP
8	4626164	rs10503278	G	A	100	PASS	AC=319;AF=0.0636981;AN=5008;NS=2504;DP=18558;EAS_AF=0.0456;AMR_AF=0.0706;AFR_AF=0.0197;EUR_AF=0.0815;SAS_AF=0.1186;AA=g|||;VT=SNP
8	4626245	rs7839896	C	G	100	PASS	AC=2441;AF=0.48742;AN=5008;NS=2504;DP=19492;EAS_AF=0.5972;AMR_AF=0.647;AFR_AF=0.4047;EUR_AF=0.4364;SAS_AF=0.4254;AA=G|||;VT=SNP
8	4626383	rs7840073	C	G	100	PASS	AC=2387;AF=0.476637;AN=5008;NS=2504;DP=19897;EAS_AF=0.5437;AMR_AF=0.6282;AFR_AF=0.4039;EUR_AF=0.4264;SAS_AF=0.4499;AA=G|||;VT=SNP
8	4626560	rs10111155	C	T	100	PASS	AC=2173;AF=0.433906;AN=5008;NS=2504;DP=20853;EAS_AF=0.5407;AMR_AF=0.6153;AFR_AF=0.2821;EUR_AF=0.4135;SAS_AF=0.4213;AA=C|||;VT=SNP
8	4626569	rs62484605	T	G	100	PASS	AC=1227;AF=0.245008;AN=5008;NS=2504;DP=20748;EAS_AF=0.2956;AMR_AF=0.1931;AFR_AF=0.0651;EUR_AF=0.3917;SAS_AF=0.3221;AA=T|||;VT=SNP
8	4626694	rs74987287	A	G	100	PASS	AC=86;AF=0.0171725;AN=5008;NS=2504;DP=18722;EAS_AF=0.0575;AMR_AF=0.0072;AFR_AF=0.0008;EUR_AF=0.0119;SAS_AF=0.0102;AA=A|||;VT=SNP
8	4626927	rs10503279	C	T	100	PASS	AC=2067;AF=0.41274;AN=5008;NS=2504;DP=17512;EAS_AF=0.5407;AMR_AF=0.5922;AFR_AF=0.2322;EUR_AF=0.3917;SAS_AF=0.4192;AA=C|||;VT=SNP
8	4627197	rs17071260	T	C	100	PASS	AC=2231;AF=0.445487;AN=5008;NS=2504;DP=14866;EAS_AF=0.5437;AMR_AF=0.6023;AFR_AF=0.3411;EUR_AF=0.3946;SAS_AF=0.4264;AA=T|||;VT=SNP
8	4627302	rs10503280	T	C	100	PASS	AC=2357;AF=0.470647;AN=5008;NS=2504;DP=15155;EAS_AF=0.5437;AMR_AF=0.647;AFR_AF=0.3434;EUR_AF=0.4493;SAS_AF=0.4642;AA=C|||;VT=SNP
8	4627458	rs28634240	G	C	100	PASS	AC=2238;AF=0.446885;AN=5008;NS=2504;DP=14254;EAS_AF=0.5456;AMR_AF=0.5994;AFR_AF=0.3404;EUR_AF=0.3807;SAS_AF=0.4489;AA=G|||;VT=SNP
8	4627609	rs79007562	C	A	100	PASS	AC=62;AF=0.0123802;AN=5008;NS=2504;DP=11928;EAS_AF=0.0298;AMR_AF=0.0432;AFR_AF=0.0015;EUR_AF=0;SAS_AF=0;AA=C|||;VT=SNP
8	4627643	rs137875758	T	G	100	PASS	AC=87;AF=0.0173722;AN=5008;NS=2504;DP=10695;EAS_AF=0.0575;AMR_AF=0.0072;AFR_AF=0.0008;EUR_AF=0.0119;SAS_AF=0.0112;AA=T|||;VT=SNP
8	4627720	rs34866726	C	T	100	PASS	AC=2199;AF=0.439097;AN=5008;NS=2504;DP=7630;EAS_AF=0.5427;AMR_AF=0.598;AFR_AF=0.3389;EUR_AF=0.3777;SAS_AF=0.4182;AA=T|||;VT=SNP
8	4627806	rs34839121	G	A	100	PASS	AC=2199;AF=0.439097;AN=5008;NS=2504;DP=7266;EAS_AF=0.5427;AMR_AF=0.598;AFR_AF=0.3389;EUR_AF=0.3787;SAS_AF=0.4172;AA=A|||;VT=SNP
8	4628012	rs55936283	A	T	100	PASS	AC=2055;AF=0.410343;AN=5008;NS=2504;DP=10859;EAS_AF=0.5427;AMR_AF=0.5865;AFR_AF=0.2186;EUR_AF=0.3757;SAS_AF=0.4438;AA=A|||;VT=SNP
8	4628700	rs117720005	G	A	100	PASS	AC=85;AF=0.0169728;AN=5008;NS=2504;DP=18772;EAS_AF=0.0565;AMR_AF=0.0072;AFR_AF=0.0008;EUR_AF=0.0119;SAS_AF=0.0102;AA=g|||;VT=SNP
8	4629141	rs78820690	G	A	100	PASS	AC=85;AF=0.0169728;AN=5008;NS=2504;DP=18377;EAS_AF=0.0565;AMR_AF=0.0072;AFR_AF=0.0008;EUR_AF=0.0119;SAS_AF=0.0102;AA=A|||;VT=SNP
8	4629231	rs117602695	T	A	100	PASS	AC=85;AF=0.0169728;AN=5008;NS=2504;DP=18310;EAS_AF=0.0565;AMR_AF=0.0072;AFR_AF=0.0008;EUR_AF=0.0119;SAS_AF=0.0102;AA=T|||;VT=SNP
8	4629396	rs75625179	A	T	100	PASS	AC=87;AF=0.0173722;AN=5008;NS=2504;DP=18645;EAS_AF=0.0575;AMR_AF=0.0072;AFR_AF=0.0008;EUR_AF=0.0119;SAS_AF=0.0112;AA=T|||;VT=SNP
8	4629475	rs77325938	C	G	100	PASS	AC=93;AF=0.0185703;AN=5008;NS=2504;DP=18105;EAS_AF=0.0585;AMR_AF=0.0072;AFR_AF=0.0008;EUR_AF=0.0119;SAS_AF=0.0164;AA=t|||;VT=SNP
8	4629665	rs77836924	G	A	100	PASS	AC=60;AF=0.0119808;AN=5008;NS=2504;DP=18079;EAS_AF=0.0278;AMR_AF=0.0432;AFR_AF=0.0015;EUR_AF=0;SAS_AF=0;AA=G|||;VT=SNP
8	4629684	rs7816044	A	T	100	PASS	AC=4121;AF=0.822883;AN=5008;NS=2504;DP=17958;EAS_AF=0.9633;AMR_AF=0.8847;AFR_AF=0.6422;EUR_AF=0.8429;SAS_AF=0.8579;AA=T|||;VT=SNP
8	4629686	rs11783524	G	C	100	PASS	AC=1639;AF=0.327276;AN=5008;NS=2504;DP=18078;EAS_AF=0.2202;AMR_AF=0.5;AFR_AF=0.1846;EUR_AF=0.4006;SAS_AF=0.4325;AA=G|||;VT=SNP
8	4629731	rs35720140	C	A	100	PASS	AC=1738;AF=0.347045;AN=5008;NS=2504;DP=18340;EAS_AF=0.2798;AMR_AF=0.5058;AFR_AF=0.208;EUR_AF=0.4125;SAS_AF=0.4243;AA=C|||;VT=SNP
8	4629795	rs35109252	G	A	100	PASS	AC=1647;AF=0.328874;AN=5008;NS=2504;DP=19156;EAS_AF=0.2222;AMR_AF=0.4971;AFR_AF=0.2057;EUR_AF=0.3986;SAS_AF=0.4141;AA=G|||;VT=SNP
8	4630108	rs182292513	G	C	100	PASS	AC=30;AF=0.00599042;AN=5008;NS=2504;DP=16134;EAS_AF=0.0268;AMR_AF=0;AFR_AF=0;EUR_AF=0;SAS_AF=0.0031;AA=G|||;VT=SNP
8	4630109	rs75573584	T	C	100	PASS	AC=93;AF=0.0185703;AN=5008;NS=2504;DP=16232;EAS_AF=0.0635;AMR_AF=0.0072;AFR_AF=0.0008;EUR_AF=0.0119;SAS_AF=0.0112;AA=T|||;VT=SNP
8	4630124	rs2164903	T	A	100	PASS	AC=1704;AF=0.340256;AN=5008;NS=2504;DP=15702;EAS_AF=0.2401;AMR_AF=0.4784;AFR_AF=0.267;EUR_AF=0.3618;SAS_AF=0.4223;AA=T|||;VT=SNP
8	4630268	rs186705379	C	A	100	PASS	AC=15;AF=0.00299521;AN=5008;NS=2504;DP=16293;EAS_AF=0.0129;AMR_AF=0;AFR_AF=0;EUR_AF=0;SAS_AF=0.002;AA=C|||;VT=SNP
8	4630450	rs2118570	C	T	100	PASS	AC=4108;AF=0.820288;AN=5008;NS=2504;DP=17744;EAS_AF=0.9623;AMR_AF=0.879;AFR_AF=0.646;EUR_AF=0.829;SAS_AF=0.8589;AA=T|||;VT=SNP
8	4630503	rs9657401	A	G	100	PASS	AC=1030;AF=0.205671;AN=5008;NS=2504;DP=18263;EAS_AF=0.3641;AMR_AF=0.1945;AFR_AF=0.1838;EUR_AF=0.1501;SAS_AF=0.137;AA=G|||;VT=SNP
8	4630529	rs9657402	A	C	100	PASS	AC=695;AF=0.138778;AN=5008;NS=2504;DP=17977;EAS_AF=0.3671;AMR_AF=0.1542;AFR_AF=0.0325;EUR_AF=0.0845;SAS_AF=0.092;AA=A|||;VT=SNP
8	4630628	rs2164902	T	G	100	PASS	AC=1673;AF=0.334065;AN=5008;NS=2504;DP=17333;EAS_AF=0.2242;AMR_AF=0.4928;AFR_AF=0.2141;EUR_AF=0.3748;SAS_AF=0.455;AA=T|||;VT=SNP
8	4630660	rs141452642	T	C	100	PASS	AC=60;AF=0.0119808;AN=5008;NS=2504;DP=17227;EAS_AF=0.0278;AMR_AF=0.0432;AFR_AF=0.0015;EUR_AF=0;SAS_AF=0;AA=T|||;VT=SNP
8	4630930	rs9644369	G	A	100	PASS	AC=918;AF=0.183307;AN=5008;NS=2504;DP=18031;EAS_AF=0.2688;AMR_AF=0.1023;AFR_AF=0.1649;EUR_AF=0.1948;SAS_AF=0.1656;AA=G|||;VT=SNP
8	4630960	rs67990550	G	C	100	PASS	AC=1551;AF=0.309704;AN=5008;NS=2504;DP=18122;EAS_AF=0.2232;AMR_AF=0.4899;AFR_AF=0.1248;EUR_AF=0.3767;SAS_AF=0.4519;AA=G|||;VT=SNP
8	4631002	rs12548690	G	A	100	PASS	AC=172;AF=0.034345;AN=5008;NS=2504;DP=18802;EAS_AF=0.0258;AMR_AF=0.0375;AFR_AF=0.0083;EUR_AF=0.0736;SAS_AF=0.0358;AA=G|||;VT=SNP
8	4631106	rs10091902	T	C	100	PASS	AC=1018;AF=0.203275;AN=5008;NS=2504;DP=18139;EAS_AF=0.3681;AMR_AF=0.1931;AFR_AF=0.1702;EUR_AF=0.1531;SAS_AF=0.137;AA=T|||;VT=SNP
8	4631249	rs17347502	A	G	100	PASS	AC=1653;AF=0.330072;AN=5008;NS=2504;DP=17832;EAS_AF=0.2391;AMR_AF=0.5;AFR_AF=0.205;EUR_AF=0.3847;SAS_AF=0.4162;AA=A|||;VT=SNP
8	4631405	rs13256305	A	T	100	PASS	AC=741;AF=0.147963;AN=5008;NS=2504;DP=18198;EAS_AF=0.2708;AMR_AF=0.0951;AFR_AF=0.0325;EUR_AF=0.1938;SAS_AF=0.1677;AA=A|||;VT=SNP
8	4631409	rs79681206	G	T	100	PASS	AC=92;AF=0.0183706;AN=5008;NS=2504;DP=18045;EAS_AF=0.0635;AMR_AF=0.0072;AFR_AF=0.0008;EUR_AF=0.0119;SAS_AF=0.0102;AA=G|||;VT=SNP
8	4631486	rs28701574	G	C	100	PASS	AC=1605;AF=0.320487;AN=5008;NS=2504;DP=15178;EAS_AF=0.2202;AMR_AF=0.4914;AFR_AF=0.1884;EUR_AF=0.3738;SAS_AF=0.4264;AA=G|||;VT=SNP
8	4631574	rs2407593	C	G	100	PASS	AC=2844;AF=0.567891;AN=5008;NS=2504;DP=15364;EAS_AF=0.6508;AMR_AF=0.6988;AFR_AF=0.4501;EUR_AF=0.5368;SAS_AF=0.5808;AA=G|||;VT=SNP
8	4631882	rs77045365	G	C	100	PASS	AC=88;AF=0.0175719;AN=5008;NS=2504;DP=15290;EAS_AF=0.0595;AMR_AF=0.0072;AFR_AF=0.0008;EUR_AF=0.0119;SAS_AF=0.0102;AA=G|||;VT=SNP
8	4631905	rs17419398	G	C	100	PASS	AC=1551;AF=0.309704;AN=5008;NS=2504;DP=15488;EAS_AF=0.2212;AMR_AF=0.4712;AFR_AF=0.1679;EUR_AF=0.3658;SAS_AF=0.4202;AA=G|||;VT=SNP
8	4632105	rs10105707	G	T	100	PASS	AC=286;AF=0.0571086;AN=5008;NS=2504;DP=18494;EAS_AF=0.0347;AMR_AF=0.0548;AFR_AF=0.0628;EUR_AF=0.0835;SAS_AF=0.047;AA=A|||;VT=SNP
8	4632499	rs1466309	C	T	100	PASS	AC=4447;AF=0.887979;AN=5008;NS=2504;DP=17064;EAS_AF=0.9633;AMR_AF=0.9524;AFR_AF=0.68;EUR_AF=0.9801;SAS_AF=0.9509;AA=T|||;VT=SNP
8	4632865	rs58699153	A	T	100	PASS	AC=1051;AF=0.209864;AN=5008;NS=2504;DP=15683;EAS_AF=0.3462;AMR_AF=0.1585;AFR_AF=0.2118;EUR_AF=0.164;SAS_AF=0.1503;AA=T|||;VT=SNP
8	4632872	rs57157386	G	A	100	PASS	AC=962;AF=0.192093;AN=5008;NS=2504;DP=15625;EAS_AF=0.2877;AMR_AF=0.1499;AFR_AF=0.211;EUR_AF=0.1521;SAS_AF=0.1391;AA=g|||;VT=SNP
8	4633052	rs17071280	C	G	100	PASS	AC=1103;AF=0.220248;AN=5008;NS=2504;DP=17458;EAS_AF=0.2867;AMR_AF=0.1585;AFR_AF=0.3139;EUR_AF=0.1521;SAS_AF=0.1391;AA=C|||;VT=SNP
8	4633314	rs7835351	T	C	100	PASS	AC=4453;AF=0.889177;AN=5008;NS=2504;DP=16739;EAS_AF=0.9643;AMR_AF=0.9539;AFR_AF=0.6808;EUR_AF=0.9811;SAS_AF=0.953;AA=G|||;VT=SNP
8	4633387	rs7835487	T	C	100	PASS	AC=976;AF=0.194888;AN=5008;NS=2504;DP=18060;EAS_AF=0.2857;AMR_AF=0.1513;AFR_AF=0.2216;EUR_AF=0.1531;SAS_AF=0.1391;AA=T|||;VT=SNP
8	4633502	rs80086029	G	C	100	PASS	AC=87;AF=0.0173722;AN=5008;NS=2504;DP=18161;EAS_AF=0.0585;AMR_AF=0.0072;AFR_AF=0.0008;EUR_AF=0.0119;SAS_AF=0.0102;AA=G|||;VT=SNP
8	4633566	rs147439045	G	A	100	PASS	AC=33;AF=0.00658946;AN=5008;NS=2504;DP=17185;EAS_AF=0.0317;AMR_AF=0.0014;AFR_AF=0;EUR_AF=0;SAS_AF=0;AA=G|||;VT=SNP
8	4633814	rs10107565	A	G	100	PASS	AC=986;AF=0.196885;AN=5008;NS=2504;DP=18736;EAS_AF=0.3085;AMR_AF=0.1499;AFR_AF=0.2133;EUR_AF=0.1521;SAS_AF=0.1391;AA=A|||;VT=SNP
8	4634219	rs7007045	A	G	100	PASS	AC=992;AF=0.198083;AN=5008;NS=2504;DP=17424;EAS_AF=0.3065;AMR_AF=0.1499;AFR_AF=0.2194;EUR_AF=0.1521;SAS_AF=0.1391;AA=A|||;VT=SNP
8	4634400	rs7011207	T	C	100	PASS	AC=1642;AF=0.327875;AN=5008;NS=2504;DP=17103;EAS_AF=0.3125;AMR_AF=0.4899;AFR_AF=0.1362;EUR_AF=0.3767;SAS_AF=0.4376;AA=T|||;VT=SNP
8	4634415	rs6986423	G	T	100	PASS	AC=2676;AF=0.534345;AN=5008;NS=2504;DP=17364;EAS_AF=0.5913;AMR_AF=0.6369;AFR_AF=0.441;EUR_AF=0.5318;SAS_AF=0.5317;AA=T|||;VT=SNP
8	4634442	rs6991415	C	G	100	PASS	AC=952;AF=0.190096;AN=5008;NS=2504;DP=17528;EAS_AF=0.3056;AMR_AF=0.1484;AFR_AF=0.1906;EUR_AF=0.1521;SAS_AF=0.1391;AA=C|||;VT=SNP
8	4634475	rs6991428	C	T	100	PASS	AC=3202;AF=0.639377;AN=5008;NS=2504;DP=17454;EAS_AF=0.497;AMR_AF=0.7853;AFR_AF=0.4569;EUR_AF=0.8062;SAS_AF=0.7577;AA=C|||;VT=SNP
8	4634500	rs79625459	C	T	100	PASS	AC=86;AF=0.0171725;AN=5008;NS=2504;DP=17885;EAS_AF=0.0585;AMR_AF=0.0072;AFR_AF=0.0008;EUR_AF=0.0109;SAS_AF=0.0102;AA=C|||;VT=SNP
8	4634573	rs11136769	C	A	100	PASS	AC=1540;AF=0.307508;AN=5008;NS=2504;DP=18695;EAS_AF=0.3115;AMR_AF=0.4625;AFR_AF=0.0893;EUR_AF=0.3668;SAS_AF=0.4274;AA=C|||;VT=SNP
8	4634731	rs10503281	C	G	100	PASS	AC=970;AF=0.19369;AN=5008;NS=2504;DP=19784;EAS_AF=0.3085;AMR_AF=0.147;AFR_AF=0.205;EUR_AF=0.1491;SAS_AF=0.1391;AA=G|||;VT=SNP
8	4634742	rs11136770	T	A	100	PASS	AC=1613;AF=0.322085;AN=5008;NS=2504;DP=19712;EAS_AF=0.3115;AMR_AF=0.4697;AFR_AF=0.1316;EUR_AF=0.3708;SAS_AF=0.4356;AA=t|||;VT=SNP
8	4634838	rs78581045	C	T	100	PASS	AC=116;AF=0.0231629;AN=5008;NS=2504;DP=19848;EAS_AF=0.0268;AMR_AF=0.1182;AFR_AF=0.0015;EUR_AF=0.003;SAS_AF=0.002;AA=C|||;VT=SNP
8	4634925	rs56959429	G	A	100	PASS	AC=990;AF=0.197684;AN=5008;NS=2504;DP=19902;EAS_AF=0.3075;AMR_AF=0.1499;AFR_AF=0.2171;EUR_AF=0.1521;SAS_AF=0.1391;AA=G|||;VT=SNP
8	4635047	rs11136771	A	G	100	PASS	AC=941;AF=0.187899;AN=5008;NS=2504;DP=21060;EAS_AF=0.3661;AMR_AF=0.1513;AFR_AF=0.1188;EUR_AF=0.163;SAS_AF=0.1493;AA=A|||;VT=SNP
8	4635091	rs79244740	T	C	100	PASS	AC=87;AF=0.0173722;AN=5008;NS=2504;DP=22185;EAS_AF=0.0595;AMR_AF=0.0072;AFR_AF=0.0008;EUR_AF=0.0109;SAS_AF=0.0102;AA=T|||;VT=SNP
8	4635199	rs117190092	G	A	100	PASS	AC=86;AF=0.0171725;AN=5008;NS=2504;DP=21634;EAS_AF=0.0585;AMR_AF=0.0072;AFR_AF=0.0008;EUR_AF=0.0109;SAS_AF=0.0102;AA=G|||;VT=SNP
8	4635205	rs11136772	A	G	100	PASS	AC=942;AF=0.188099;AN=5008;NS=2504;DP=21953;EAS_AF=0.3671;AMR_AF=0.1513;AFR_AF=0.118;EUR_AF=0.164;SAS_AF=0.1493;AA=A|||;VT=SNP
8	4635345	rs12676164	C	T	100	PASS	AC=918;AF=0.183307;AN=5008;NS=2504;DP=18908;EAS_AF=0.3442;AMR_AF=0.1513;AFR_AF=0.1172;EUR_AF=0.164;SAS_AF=0.1493;AA=T|||;VT=SNP
8	4635373	rs6992941	C	G	100	PASS	AC=2650;AF=0.529153;AN=5008;NS=2504;DP=18231;EAS_AF=0.5992;AMR_AF=0.6369;AFR_AF=0.4085;EUR_AF=0.5358;SAS_AF=0.5368;AA=G|||;VT=SNP
8	4635494	rs78429997	G	T	100	PASS	AC=940;AF=0.1877;AN=5008;NS=2504;DP=16984;EAS_AF=0.3671;AMR_AF=0.1513;AFR_AF=0.1172;EUR_AF=0.162;SAS_AF=0.1503;AA=T|||;VT=SNP
8	4635495	rs80266136	G	T	100	PASS	AC=836;AF=0.166933;AN=5008;NS=2504;DP=16977;EAS_AF=0.3085;AMR_AF=0.1412;AFR_AF=0.1067;EUR_AF=0.1481;SAS_AF=0.1401;AA=G|||;VT=SNP
8	4635553	rs17432165	A	G	100	PASS	AC=404;AF=0.0806709;AN=5008;NS=2504;DP=16878;EAS_AF=0.0734;AMR_AF=0.1239;AFR_AF=0.0144;EUR_AF=0.1074;SAS_AF=0.1196;AA=A|||;VT=SNP
8	4635690	rs17071298	A	G	100	PASS	AC=944;AF=0.188498;AN=5008;NS=2504;DP=13719;EAS_AF=0.3671;AMR_AF=0.1513;AFR_AF=0.1188;EUR_AF=0.165;SAS_AF=0.1493;AA=A|||;VT=SNP
8	4635703	rs75048748	T	G	100	PASS	AC=87;AF=0.0173722;AN=5008;NS=2504;DP=13702;EAS_AF=0.0585;AMR_AF=0.0072;AFR_AF=0.0015;EUR_AF=0.0109;SAS_AF=0.0102;AA=T|||;VT=SNP
8	4635878	rs2045398	G	C	100	PASS	AC=2698;AF=0.538738;AN=5008;NS=2504;DP=15219;EAS_AF=0.6746;AMR_AF=0.6297;AFR_AF=0.3464;EUR_AF=0.5467;SAS_AF=0.5859;AA=C|||;VT=SNP
8	4635890	rs17071303	A	C	100	PASS	AC=1029;AF=0.205471;AN=5008;NS=2504;DP=15572;EAS_AF=0.3621;AMR_AF=0.1542;AFR_AF=0.1846;EUR_AF=0.165;SAS_AF=0.1503;AA=A|||;VT=SNP
8	4635908	rs2045397	A	C	100	PASS	AC=1676;AF=0.334665;AN=5008;NS=2504;DP=15887;EAS_AF=0.3105;AMR_AF=0.4798;AFR_AF=0.1619;EUR_AF=0.3867;SAS_AF=0.4366;AA=A|||;VT=SNP
8	4635960	rs28556783	G	C	100	PASS	AC=582;AF=0.116214;AN=5008;NS=2504;DP=17041;EAS_AF=0.2867;AMR_AF=0.1095;AFR_AF=0.0552;EUR_AF=0.0835;SAS_AF=0.0613;AA=G|||;VT=SNP
8	4636093	rs17071304	A	G	100	PASS	AC=1389;AF=0.277356;AN=5008;NS=2504;DP=18276;EAS_AF=0.38;AMR_AF=0.2723;AFR_AF=0.2095;EUR_AF=0.2664;SAS_AF=0.2781;AA=A|||;VT=SNP
8	4636256	rs11136773	A	C	100	PASS	AC=430;AF=0.0858626;AN=5008;NS=2504;DP=18663;EAS_AF=0.0744;AMR_AF=0.1311;AFR_AF=0.0151;EUR_AF=0.1243;SAS_AF=0.1217;AA=A|||;VT=SNP
8	4636519	rs17071305	A	G	100	PASS	AC=726;AF=0.144968;AN=5008;NS=2504;DP=17433;EAS_AF=0.3681;AMR_AF=0.1167;AFR_AF=0.0575;EUR_AF=0.0944;SAS_AF=0.1053;AA=A|||;VT=SNP
8	4636715	rs4369008	T	C	100	PASS	AC=720;AF=0.14377;AN=5008;NS=2504;DP=6649;EAS_AF=0.3681;AMR_AF=0.1153;AFR_AF=0.0552;EUR_AF=0.0944;SAS_AF=0.1033;AA=T|||;VT=SNP
8	4636731	rs4270984	T	G	100	PASS	AC=722;AF=0.144169;AN=5008;NS=2504;DP=9536;EAS_AF=0.3681;AMR_AF=0.1138;AFR_AF=0.0575;EUR_AF=0.0944;SAS_AF=0.1033;AA=T|||;VT=SNP
8	4636733	rs4270985	A	G	100	PASS	AC=722;AF=0.144169;AN=5008;NS=2504;DP=9890;EAS_AF=0.3681;AMR_AF=0.1138;AFR_AF=0.0575;EUR_AF=0.0944;SAS_AF=0.1033;AA=A|||;VT=SNP
8	4636826	rs4369004	A	G	100	PASS	AC=725;AF=0.144768;AN=5008;NS=2504;DP=14976;EAS_AF=0.3681;AMR_AF=0.1167;AFR_AF=0.0575;EUR_AF=0.0944;SAS_AF=0.1043;AA=T|||;VT=SNP
8	4636905	rs4372021	C	T	100	PASS	AC=726;AF=0.144968;AN=5008;NS=2504;DP=15392;EAS_AF=0.3482;AMR_AF=0.1182;AFR_AF=0.0719;EUR_AF=0.0944;SAS_AF=0.1053;AA=C|||;VT=SNP
8	4637015	rs10081535	G	A	100	PASS	AC=640;AF=0.127796;AN=5008;NS=2504;DP=17234;EAS_AF=0.3095;AMR_AF=0.1095;AFR_AF=0.0567;EUR_AF=0.0835;SAS_AF=0.0951;AA=G|||;VT=SNP
8	4637099	rs17071306	T	C	100	PASS	AC=449;AF=0.0896565;AN=5008;NS=2504;DP=17356;EAS_AF=0.0724;AMR_AF=0.1311;AFR_AF=0.0136;EUR_AF=0.1352;SAS_AF=0.1339;AA=T|||;VT=SNP
8	4637102	rs10081546	C	T	100	PASS	AC=722;AF=0.144169;AN=5008;NS=2504;DP=17174;EAS_AF=0.3661;AMR_AF=0.1167;AFR_AF=0.0575;EUR_AF=0.0944;SAS_AF=0.1033;AA=T|||;VT=SNP
8	4637169	rs10081548	C	G	100	PASS	AC=394;AF=0.0786741;AN=5008;NS=2504;DP=16430;EAS_AF=0.0962;AMR_AF=0.0576;AFR_AF=0.0567;EUR_AF=0.0934;SAS_AF=0.09;AA=c|||;VT=SNP
8	4637282	rs10081537	G	C	100	PASS	AC=993;AF=0.198283;AN=5008;NS=2504;DP=15953;EAS_AF=0.3681;AMR_AF=0.1556;AFR_AF=0.1793;EUR_AF=0.162;SAS_AF=0.1166;AA=G|||;VT=SNP
8	4637339	rs79366782	G	C	100	PASS	AC=86;AF=0.0171725;AN=5008;NS=2504;DP=16707;EAS_AF=0.0595;AMR_AF=0.0072;AFR_AF=0.0008;EUR_AF=0.0109;SAS_AF=0.0092;AA=G|||;VT=SNP
8	4637472	rs10081540	G	C	100	PASS	AC=1073;AF=0.214257;AN=5008;NS=2504;DP=16998;EAS_AF=0.3641;AMR_AF=0.1628;AFR_AF=0.2405;EUR_AF=0.161;SAS_AF=0.1155;AA=C|||;VT=SNP
8	4637479	rs139185815	T	C	100	PASS	AC=86;AF=0.0171725;AN=5008;NS=2504;DP=17212;EAS_AF=0.0585;AMR_AF=0.0072;AFR_AF=0.0015;EUR_AF=0.0109;SAS_AF=0.0092;AA=T|||;VT=SNP
8	4637653	rs4875380	C	T	100	PASS	AC=4290;AF=0.856629;AN=5008;NS=2504;DP=18149;EAS_AF=0.8651;AMR_AF=0.9467;AFR_AF=0.6762;EUR_AF=0.9841;SAS_AF=0.8967;AA=T|||;VT=SNP
8	4637667	rs4875117	A	C	100	PASS	AC=3490;AF=0.696885;AN=5008;NS=2504;DP=18559;EAS_AF=0.7639;AMR_AF=0.8213;AFR_AF=0.4939;EUR_AF=0.7525;SAS_AF=0.7566;AA=C|||;VT=SNP
8	4637817	rs80180207	T	C	100	PASS	AC=85;AF=0.0169728;AN=5008;NS=2504;DP=17037;EAS_AF=0.0585;AMR_AF=0.0072;AFR_AF=0.0008;EUR_AF=0.0109;SAS_AF=0.0092;AA=T|||;VT=SNP
8	4637927	rs4875381	T	C	100	PASS	AC=710;AF=0.141773;AN=5008;NS=2504;DP=15621;EAS_AF=0.369;AMR_AF=0.1167;AFR_AF=0.0688;EUR_AF=0.0944;SAS_AF=0.0726;AA=C|||;VT=SNP
8	4638014	rs4875382	C	T	100	PASS	AC=621;AF=0.124002;AN=5008;NS=2504;DP=16181;EAS_AF=0.3095;AMR_AF=0.1095;AFR_AF=0.0681;EUR_AF=0.0835;SAS_AF=0.0603;AA=C|||;VT=SNP
8	4638038	rs4875383	C	T	100	PASS	AC=706;AF=0.140974;AN=5008;NS=2504;DP=16168;EAS_AF=0.3681;AMR_AF=0.1167;AFR_AF=0.0688;EUR_AF=0.0944;SAS_AF=0.0695;AA=T|||;VT=SNP
8	4638047	rs75391275	C	G	100	PASS	AC=85;AF=0.0169728;AN=5008;NS=2504;DP=16295;EAS_AF=0.0585;AMR_AF=0.0072;AFR_AF=0.0008;EUR_AF=0.0109;SAS_AF=0.0092;AA=C|||;VT=SNP
8	4638212	rs28535972	A	G	100	PASS	AC=729;AF=0.145567;AN=5008;NS=2504;DP=14756;EAS_AF=0.371;AMR_AF=0.1153;AFR_AF=0.0545;EUR_AF=0.0974;SAS_AF=0.1074;AA=A|||;VT=SNP
8	4638395	rs139370267	T	C	100	PASS	AC=20;AF=0.00399361;AN=5008;NS=2504;DP=18947;EAS_AF=0.0198;AMR_AF=0;AFR_AF=0;EUR_AF=0;SAS_AF=0;AA=T|||;VT=SNP
8	4638459	rs73179605	T	A	100	PASS	AC=708;AF=0.141374;AN=5008;NS=2504;DP=21072;EAS_AF=0.3661;AMR_AF=0.1167;AFR_AF=0.0688;EUR_AF=0.0974;SAS_AF=0.0706;AA=A|||;VT=SNP
8	4638554	rs17432254	C	G	100	PASS	AC=383;AF=0.0764776;AN=5008;NS=2504;DP=20967;EAS_AF=0.0972;AMR_AF=0.0576;AFR_AF=0.0688;EUR_AF=0.0964;SAS_AF=0.0583;AA=G|||;VT=SNP
8	4638594	rs17071320	G	A	100	PASS	AC=710;AF=0.141773;AN=5008;NS=2504;DP=19956;EAS_AF=0.3671;AMR_AF=0.1196;AFR_AF=0.0681;EUR_AF=0.0974;SAS_AF=0.0706;AA=G|||;VT=SNP
8	4638665	rs73179606	C	T	100	PASS	AC=535;AF=0.106829;AN=5008;NS=2504;DP=19854;EAS_AF=0.0962;AMR_AF=0.0663;AFR_AF=0.1558;EUR_AF=0.0964;SAS_AF=0.091;AA=C|||;VT=SNP
8	4638678	rs76711222	T	C	100	PASS	AC=86;AF=0.0171725;AN=5008;NS=2504;DP=19599;EAS_AF=0.0446;AMR_AF=0.0562;AFR_AF=0;EUR_AF=0;SAS_AF=0.002;AA=T|||;VT=SNP
8	4638706	rs10503282	A	G	100	PASS	AC=740;AF=0.147764;AN=5008;NS=2504;DP=19009;EAS_AF=0.3671;AMR_AF=0.1167;AFR_AF=0.0673;EUR_AF=0.0974;SAS_AF=0.1043;AA=G|||;VT=SNP
8	4638836	rs17071321	C	T	100	PASS	AC=740;AF=0.147764;AN=5008;NS=2504;DP=20042;EAS_AF=0.3651;AMR_AF=0.1167;AFR_AF=0.0688;EUR_AF=0.0974;SAS_AF=0.1043;AA=T|||;VT=SNP
8	4638939	rs73179609	C	T	100	PASS	AC=742;AF=0.148163;AN=5008;NS=2504;DP=19556;EAS_AF=0.3671;AMR_AF=0.1167;AFR_AF=0.0688;EUR_AF=0.0974;SAS_AF=0.1043;AA=T|||;VT=SNP
8	4639285	rs10081503	A	G	100	PASS	AC=1065;AF=0.21266;AN=5008;NS=2504;DP=18922;EAS_AF=0.37;AMR_AF=0.1599;AFR_AF=0.1997;EUR_AF=0.166;SAS_AF=0.1534;AA=G|||;VT=SNP
8	4639377	rs10081504	A	G	100	PASS	AC=418;AF=0.0834665;AN=5008;NS=2504;DP=19094;EAS_AF=0.0972;AMR_AF=0.0576;AFR_AF=0.0688;EUR_AF=0.0964;SAS_AF=0.0941;AA=A|||;VT=SNP
8	4639657	rs77378338	G	C	100	PASS	AC=86;AF=0.0171725;AN=5008;NS=2504;DP=17150;EAS_AF=0.0585;AMR_AF=0.0072;AFR_AF=0.0015;EUR_AF=0.0109;SAS_AF=0.0092;AA=G|||;VT=SNP
8	4639702	rs77434837	C	G	100	PASS	AC=106;AF=0.0211661;AN=5008;NS=2504;DP=17119;EAS_AF=0.0327;AMR_AF=0.0922;AFR_AF=0.0015;EUR_AF=0.003;SAS_AF=0.0041;AA=C|||;VT=SNP
8	4639712	rs10103129	A	G	100	PASS	AC=743;AF=0.148363;AN=5008;NS=2504;DP=17234;EAS_AF=0.3681;AMR_AF=0.1167;AFR_AF=0.0688;EUR_AF=0.0974;SAS_AF=0.1043;AA=A|||;VT=SNP
8	4639828	rs10087938	G	A	100	PASS	AC=740;AF=0.147764;AN=5008;NS=2504;DP=18245;EAS_AF=0.3651;AMR_AF=0.1167;AFR_AF=0.0688;EUR_AF=0.0974;SAS_AF=0.1043;AA=A|||;VT=SNP
8	4639956	rs10106456	T	C	100	PASS	AC=593;AF=0.118411;AN=5008;NS=2504;DP=15850;EAS_AF=0.3065;AMR_AF=0.1081;AFR_AF=0.0219;EUR_AF=0.0865;SAS_AF=0.0951;AA=t|||;VT=SNP
8	4640214	rs74661756	T	C	100	PASS	AC=87;AF=0.0173722;AN=5008;NS=2504;DP=16182;EAS_AF=0.0456;AMR_AF=0.0562;AFR_AF=0;EUR_AF=0;SAS_AF=0.002;AA=T|||;VT=SNP
8	4640229	rs116918595	G	T	100	PASS	AC=86;AF=0.0171725;AN=5008;NS=2504;DP=16087;EAS_AF=0.0585;AMR_AF=0.0072;AFR_AF=0.0015;EUR_AF=0.0109;SAS_AF=0.0092;AA=T|||;VT=SNP
8	4640254	rs117138379	A	C	100	PASS	AC=86;AF=0.0171725;AN=5008;NS=2504;DP=15889;EAS_AF=0.0585;AMR_AF=0.0072;AFR_AF=0.0015;EUR_AF=0.0109;SAS_AF=0.0092;AA=A|||;VT=SNP
8	4640275	rs17347703	T	C	100	PASS	AC=398;AF=0.0794728;AN=5008;NS=2504;DP=15866;EAS_AF=0.0724;AMR_AF=0.1297;AFR_AF=0.0151;EUR_AF=0.1173;SAS_AF=0.0992;AA=T|||;VT=SNP
8	4640320	rs2407594	C	G	100	PASS	AC=4428;AF=0.884185;AN=5008;NS=2504;DP=16414;EAS_AF=0.9663;AMR_AF=0.9452;AFR_AF=0.671;EUR_AF=0.9851;SAS_AF=0.9407;AA=G|||;VT=SNP
8	4640437	rs78367292	T	C	100	PASS	AC=398;AF=0.0794728;AN=5008;NS=2504;DP=14248;EAS_AF=0.0724;AMR_AF=0.1297;AFR_AF=0.0159;EUR_AF=0.1163;SAS_AF=0.0992;AA=T|||;VT=SNP
8	4640603	rs73179615	T	C	100	PASS	AC=638;AF=0.127396;AN=5008;NS=2504;DP=17544;EAS_AF=0.2897;AMR_AF=0.1095;AFR_AF=0.0681;EUR_AF=0.0865;SAS_AF=0.0951;AA=T|||;VT=SNP
8	4640652	rs76828026	A	G	100	PASS	AC=89;AF=0.0177716;AN=5008;NS=2504;DP=20037;EAS_AF=0.0615;AMR_AF=0.0072;AFR_AF=0.0015;EUR_AF=0.0109;SAS_AF=0.0092;AA=A|||;VT=SNP
8	4640674	rs11786617	T	C	100	PASS	AC=749;AF=0.149561;AN=5008;NS=2504;DP=20164;EAS_AF=0.37;AMR_AF=0.1167;AFR_AF=0.0719;EUR_AF=0.0974;SAS_AF=0.1043;AA=C|||;VT=SNP
8	4640745	rs11782389	C	G	100	PASS	AC=658;AF=0.13139;AN=5008;NS=2504;DP=19633;EAS_AF=0.3065;AMR_AF=0.1095;AFR_AF=0.0703;EUR_AF=0.0865;SAS_AF=0.0951;AA=G|||;VT=SNP
8	4640782	rs78100095	A	T	100	PASS	AC=89;AF=0.0177716;AN=5008;NS=2504;DP=19206;EAS_AF=0.0615;AMR_AF=0.0072;AFR_AF=0.0015;EUR_AF=0.0109;SAS_AF=0.0092;AA=A|||;VT=SNP
8	4640879	rs12114122	G	C	100	PASS	AC=2267;AF=0.452676;AN=5008;NS=2504;DP=17073;EAS_AF=0.5744;AMR_AF=0.5951;AFR_AF=0.2579;EUR_AF=0.4384;SAS_AF=0.5041;AA=G|||;VT=SNP
8	4640973	rs11775382	G	T	100	PASS	AC=266;AF=0.053115;AN=5008;NS=2504;DP=20113;EAS_AF=0.0377;AMR_AF=0.049;AFR_AF=0.0219;EUR_AF=0.0845;SAS_AF=0.0818;AA=G|||;VT=SNP
8	4641043	rs2118569	C	T	100	PASS	AC=4271;AF=0.852835;AN=5008;NS=2504;DP=22127;EAS_AF=0.872;AMR_AF=0.9452;AFR_AF=0.6558;EUR_AF=0.9841;SAS_AF=0.8988;AA=T|||;VT=SNP
8	4641044	rs75755516	G	A	100	PASS	AC=89;AF=0.0177716;AN=5008;NS=2504;DP=22108;EAS_AF=0.0615;AMR_AF=0.0072;AFR_AF=0.0015;EUR_AF=0.0109;SAS_AF=0.0092;AA=G|||;VT=SNP
8	4641107	rs11775421	G	C	100	PASS	AC=633;AF=0.126398;AN=5008;NS=2504;DP=22097;EAS_AF=0.2867;AMR_AF=0.1095;AFR_AF=0.0673;EUR_AF=0.0855;SAS_AF=0.0951;AA=G|||;VT=SNP
8	4641201	rs143157307	G	A	100	PASS	AC=93;AF=0.0185703;AN=5008;NS=2504;DP=18249;EAS_AF=0.0327;AMR_AF=0.0043;AFR_AF=0.0008;EUR_AF=0.002;SAS_AF=0.0552;AA=G|||;VT=SNP
8	4641212	rs138661463	G	A	100	PASS	AC=111;AF=0.0221645;AN=5008;NS=2504;DP=18150;EAS_AF=0.0327;AMR_AF=0.0072;AFR_AF=0.0106;EUR_AF=0.005;SAS_AF=0.0552;AA=G|||;VT=SNP
8	4641289	rs28731316	G	A	100	PASS	AC=654;AF=0.130591;AN=5008;NS=2504;DP=19161;EAS_AF=0.3075;AMR_AF=0.1095;AFR_AF=0.0673;EUR_AF=0.0855;SAS_AF=0.0951;AA=G|||;VT=SNP
8	4641364	rs117796071	G	A	100	PASS	AC=89;AF=0.0177716;AN=5008;NS=2504;DP=19421;EAS_AF=0.0615;AMR_AF=0.0072;AFR_AF=0.0015;EUR_AF=0.0109;SAS_AF=0.0092;AA=G|||;VT=SNP
8	4641478	rs17071338	A	G	100	PASS	AC=654;AF=0.130591;AN=5008;NS=2504;DP=19782;EAS_AF=0.3075;AMR_AF=0.1095;AFR_AF=0.0673;EUR_AF=0.0855;SAS_AF=0.0951;AA=A|||;VT=SNP
8	4641523	rs921955	C	T	100	PASS	AC=1412;AF=0.281949;AN=5008;NS=2504;DP=18818;EAS_AF=0.2113;AMR_AF=0.4452;AFR_AF=0.1203;EUR_AF=0.3499;SAS_AF=0.3875;AA=c|||;VT=SNP
8	4641534	rs1457185	A	C	100	PASS	AC=975;AF=0.194688;AN=5008;NS=2504;DP=18265;EAS_AF=0.3323;AMR_AF=0.134;AFR_AF=0.2194;EUR_AF=0.1024;SAS_AF=0.1575;AA=C|||;VT=SNP
8	4641574	rs921954	T	G	100	PASS	AC=1923;AF=0.383986;AN=5008;NS=2504;DP=17390;EAS_AF=0.3125;AMR_AF=0.4957;AFR_AF=0.2678;EUR_AF=0.4314;SAS_AF=0.4867;AA=T|||;VT=SNP
8	4641590	rs1457184	G	A	100	PASS	AC=652;AF=0.130192;AN=5008;NS=2504;DP=17477;EAS_AF=0.3075;AMR_AF=0.1095;AFR_AF=0.0658;EUR_AF=0.0855;SAS_AF=0.0951;AA=G|||;VT=SNP
8	4641653	rs78008230	A	C	100	PASS	AC=40;AF=0.00798722;AN=5008;NS=2504;DP=18174;EAS_AF=0.0347;AMR_AF=0.0043;AFR_AF=0.0015;EUR_AF=0;SAS_AF=0;AA=A|||;VT=SNP
8	4641812	rs1457183	A	G	100	PASS	AC=641;AF=0.127995;AN=5008;NS=2504;DP=15900;EAS_AF=0.3085;AMR_AF=0.1095;AFR_AF=0.0567;EUR_AF=0.0855;SAS_AF=0.0951;AA=A|||;VT=SNP
8	4641941	rs17071342	T	C	100	PASS	AC=564;AF=0.11262;AN=5008;NS=2504;DP=15902;EAS_AF=0.1101;AMR_AF=0.2608;AFR_AF=0.0189;EUR_AF=0.1243;SAS_AF=0.1247;AA=T|||;VT=SNP
8	4641986	rs118142649	C	T	100	PASS	AC=111;AF=0.0221645;AN=5008;NS=2504;DP=16817;EAS_AF=0.0337;AMR_AF=0.0965;AFR_AF=0.0015;EUR_AF=0.004;SAS_AF=0.0041;AA=C|||;VT=SNP
8	4642000	rs74811116	C	A	100	PASS	AC=96;AF=0.0191693;AN=5008;NS=2504;DP=16931;EAS_AF=0.0655;AMR_AF=0.0072;AFR_AF=0.0015;EUR_AF=0.0109;SAS_AF=0.0123;AA=C|||;VT=SNP
8	4642125	rs10111469	A	C	100	PASS	AC=694;AF=0.138578;AN=5008;NS=2504;DP=16827;EAS_AF=0.3075;AMR_AF=0.111;AFR_AF=0.0946;EUR_AF=0.0865;SAS_AF=0.0971;AA=C|||;VT=SNP
8	4642189	rs10086483	T	G	100	PASS	AC=640;AF=0.127796;AN=5008;NS=2504;DP=17538;EAS_AF=0.3065;AMR_AF=0.1095;AFR_AF=0.0567;EUR_AF=0.0865;SAS_AF=0.0951;AA=T|||;VT=SNP
8	4642194	rs10111583	A	C	100	PASS	AC=687;AF=0.137181;AN=5008;NS=2504;DP=17324;EAS_AF=0.3095;AMR_AF=0.111;AFR_AF=0.0893;EUR_AF=0.0865;SAS_AF=0.0951;AA=C|||;VT=SNP
8	4642329	rs75655161	C	A	100	PASS	AC=95;AF=0.0189696;AN=5008;NS=2504;DP=17942;EAS_AF=0.0645;AMR_AF=0.0072;AFR_AF=0.0015;EUR_AF=0.0109;SAS_AF=0.0123;AA=C|||;VT=SNP
8	4642399	rs75440461	T	C	100	PASS	AC=95;AF=0.0189696;AN=5008;NS=2504;DP=18506;EAS_AF=0.0645;AMR_AF=0.0072;AFR_AF=0.0015;EUR_AF=0.0109;SAS_AF=0.0123;AA=C|||;VT=SNP
8	4642413	rs75872706	C	T	100	PASS	AC=96;AF=0.0191693;AN=5008;NS=2504;DP=18430;EAS_AF=0.0645;AMR_AF=0.0072;AFR_AF=0.0023;EUR_AF=0.0109;SAS_AF=0.0123;AA=C|||;VT=SNP
8	4642499	rs149269922	A	G	100	PASS	AC=14;AF=0.00279553;AN=5008;NS=2504;DP=18594;EAS_AF=0.0129;AMR_AF=0.0014;AFR_AF=0;EUR_AF=0;SAS_AF=0;AA=A|||;VT=SNP
8	4642688	rs76378135	C	T	100	PASS	AC=95;AF=0.0189696;AN=5008;NS=2504;DP=18784;EAS_AF=0.0645;AMR_AF=0.0072;AFR_AF=0.0015;EUR_AF=0.0109;SAS_AF=0.0123;AA=T|||;VT=SNP
8	4642814	rs78563128	T	C	100	PASS	AC=95;AF=0.0189696;AN=5008;NS=2504;DP=19187;EAS_AF=0.0645;AMR_AF=0.0072;AFR_AF=0.0015;EUR_AF=0.0109;SAS_AF=0.0123;AA=C|||;VT=SNP
8	4642850	rs78894479	G	C	100	PASS	AC=98;AF=0.0195687;AN=5008;NS=2504;DP=19405;EAS_AF=0.0675;AMR_AF=0.0072;AFR_AF=0.0015;EUR_AF=0.0109;SAS_AF=0.0123;AA=G|||;VT=SNP
8	4642859	rs76784390	C	G	100	PASS	AC=95;AF=0.0189696;AN=5008;NS=2504;DP=19474;EAS_AF=0.0645;AMR_AF=0.0072;AFR_AF=0.0015;EUR_AF=0.0109;SAS_AF=0.0123;AA=C|||;VT=SNP
8	4642887	rs80059157	A	G	100	PASS	AC=98;AF=0.0195687;AN=5008;NS=2504;DP=19072;EAS_AF=0.0675;AMR_AF=0.0072;AFR_AF=0.0015;EUR_AF=0.0109;SAS_AF=0.0123;AA=A|||;VT=SNP
8	4642915	rs79309328	T	C	100	PASS	AC=95;AF=0.0189696;AN=5008;NS=2504;DP=18426;EAS_AF=0.0645;AMR_AF=0.0072;AFR_AF=0.0015;EUR_AF=0.0109;SAS_AF=0.0123;AA=C|||;VT=SNP
8	4642938	rs79623337	T	C	100	PASS	AC=95;AF=0.0189696;AN=5008;NS=2504;DP=18471;EAS_AF=0.0645;AMR_AF=0.0072;AFR_AF=0.0015;EUR_AF=0.0109;SAS_AF=0.0123;AA=C|||;VT=SNP
8	4643149	rs80256094	C	T	100	PASS	AC=98;AF=0.0195687;AN=5008;NS=2504;DP=19099;EAS_AF=0.0675;AMR_AF=0.0072;AFR_AF=0.0015;EUR_AF=0.0109;SAS_AF=0.0123;AA=C|||;VT=SNP
8	4643155	rs77267854	C	A	100	PASS	AC=98;AF=0.0195687;AN=5008;NS=2504;DP=18941;EAS_AF=0.0675;AMR_AF=0.0072;AFR_AF=0.0015;EUR_AF=0.0109;SAS_AF=0.0123;AA=C|||;VT=SNP
8	4643314	rs12680259	T	G	100	PASS	AC=768;AF=0.153355;AN=5008;NS=2504;DP=18170;EAS_AF=0.3522;AMR_AF=0.1182;AFR_AF=0.0961;EUR_AF=0.0974;SAS_AF=0.1084;AA=G|||;VT=SNP
8	4643385	rs76593011	T	G	100	PASS	AC=96;AF=0.0191693;AN=5008;NS=2504;DP=17786;EAS_AF=0.0655;AMR_AF=0.0072;AFR_AF=0.0015;EUR_AF=0.0109;SAS_AF=0.0123;AA=T|||;VT=SNP
8	4643468	rs117113946	A	T	100	PASS	AC=95;AF=0.0189696;AN=5008;NS=2504;DP=17154;EAS_AF=0.0645;AMR_AF=0.0072;AFR_AF=0.0015;EUR_AF=0.0109;SAS_AF=0.0123;AA=A|||;VT=SNP
8	4643490	rs80115241	G	A	100	PASS	AC=95;AF=0.0189696;AN=5008;NS=2504;DP=17302;EAS_AF=0.0645;AMR_AF=0.0072;AFR_AF=0.0015;EUR_AF=0.0109;SAS_AF=0.0123;AA=G|||;VT=SNP
8	4643502	rs79362807	G	C	100	PASS	AC=99;AF=0.0197684;AN=5008;NS=2504;DP=17493;EAS_AF=0.0685;AMR_AF=0.0072;AFR_AF=0.0015;EUR_AF=0.0109;SAS_AF=0.0123;AA=C|||;VT=SNP
8	4643548	rs145576888	A	G	100	PASS	AC=98;AF=0.0195687;AN=5008;NS=2504;DP=17822;EAS_AF=0.0675;AMR_AF=0.0072;AFR_AF=0.0015;EUR_AF=0.0109;SAS_AF=0.0123;AA=G|||;VT=SNP
8	4643858	rs77675764	G	A	100	PASS	AC=98;AF=0.0195687;AN=5008;NS=2504;DP=18447;EAS_AF=0.0675;AMR_AF=0.0072;AFR_AF=0.0015;EUR_AF=0.0109;SAS_AF=0.0123;AA=g|||;VT=SNP
8	4643872	rs4875384	A	G	100	PASS	AC=547;AF=0.109225;AN=5008;NS=2504;DP=18325;EAS_AF=0.2361;AMR_AF=0.1052;AFR_AF=0.0416;EUR_AF=0.0865;SAS_AF=0.0961;AA=A|||;VT=SNP
8	4643905	rs79958049	T	C	100	PASS	AC=98;AF=0.0195687;AN=5008;NS=2504;DP=17181;EAS_AF=0.0675;AMR_AF=0.0072;AFR_AF=0.0015;EUR_AF=0.0109;SAS_AF=0.0123;AA=T|||;VT=SNP
8	4643959	rs78266178	T	C	100	PASS	AC=98;AF=0.0195687;AN=5008;NS=2504;DP=18511;EAS_AF=0.0675;AMR_AF=0.0072;AFR_AF=0.0015;EUR_AF=0.0109;SAS_AF=0.0123;AA=T|||;VT=SNP
8	4644361	rs9314540	C	T	100	PASS	AC=800;AF=0.159744;AN=5008;NS=2504;DP=17549;EAS_AF=0.3026;AMR_AF=0.1239;AFR_AF=0.1536;EUR_AF=0.0974;SAS_AF=0.1104;AA=T|||;VT=SNP
8	4644391	rs10101808	T	C	100	PASS	AC=757;AF=0.151158;AN=5008;NS=2504;DP=17215;EAS_AF=0.2351;AMR_AF=0.121;AFR_AF=0.1868;EUR_AF=0.0905;SAS_AF=0.1002;AA=T|||;VT=SNP
8	4644668	rs721302	C	T	100	PASS	AC=1725;AF=0.344449;AN=5008;NS=2504;DP=13958;EAS_AF=0.2292;AMR_AF=0.513;AFR_AF=0.174;EUR_AF=0.4702;SAS_AF=0.4448;AA=C|||;VT=SNP
8	4644700	rs75152972	G	A	100	PASS	AC=17;AF=0.00339457;AN=5008;NS=2504;DP=11823;EAS_AF=0.0139;AMR_AF=0;AFR_AF=0.0008;EUR_AF=0;SAS_AF=0.002;AA=G|||;VT=SNP
8	4644722	rs188093918	G	T	100	PASS	AC=55;AF=0.0109824;AN=5008;NS=2504;DP=10717;EAS_AF=0.0317;AMR_AF=0.0058;AFR_AF=0.0015;EUR_AF=0.0109;SAS_AF=0.0061;AA=G|||;VT=SNP
8	4644789	rs11136774	C	T	100	PASS	AC=1026;AF=0.204872;AN=5008;NS=2504;DP=12543;EAS_AF=0.2153;AMR_AF=0.1383;AFR_AF=0.1422;EUR_AF=0.2893;SAS_AF=0.2393;AA=C|||;VT=SNP
8	4644898	rs148815611	G	C	100	PASS	AC=57;AF=0.0113818;AN=5008;NS=2504;DP=16127;EAS_AF=0.0337;AMR_AF=0.0058;AFR_AF=0.0008;EUR_AF=0.0089;SAS_AF=0.0092;AA=G|||;VT=SNP
8	4644922	rs117166496	A	C	100	PASS	AC=58;AF=0.0115815;AN=5008;NS=2504;DP=16820;EAS_AF=0.0347;AMR_AF=0.0058;AFR_AF=0.0008;EUR_AF=0.0089;SAS_AF=0.0092;AA=A|||;VT=SNP
8	4645121	rs7833305	T	C	100	PASS	AC=2340;AF=0.467252;AN=5008;NS=2504;DP=18885;EAS_AF=0.625;AMR_AF=0.621;AFR_AF=0.2156;EUR_AF=0.4911;SAS_AF=0.5112;AA=t|||;VT=SNP
8	4645185	rs59812625	A	G	100	PASS	AC=117;AF=0.0233626;AN=5008;NS=2504;DP=18774;EAS_AF=0.0357;AMR_AF=0.1037;AFR_AF=0.0015;EUR_AF=0.003;SAS_AF=0.0041;AA=A|||;VT=SNP
8	4645232	rs117133114	T	C	100	PASS	AC=61;AF=0.0121805;AN=5008;NS=2504;DP=19175;EAS_AF=0.0337;AMR_AF=0.0058;AFR_AF=0.0038;EUR_AF=0.0089;SAS_AF=0.0092;AA=T|||;VT=SNP
8	4645351	rs10503283	T	G	100	PASS	AC=553;AF=0.110423;AN=5008;NS=2504;DP=19739;EAS_AF=0.252;AMR_AF=0.1066;AFR_AF=0.0295;EUR_AF=0.0805;SAS_AF=0.1074;AA=T|||;VT=SNP
8	4645733	rs10503284	T	A	100	PASS	AC=436;AF=0.0870607;AN=5008;NS=2504;DP=20022;EAS_AF=0.0605;AMR_AF=0.1282;AFR_AF=0.0166;EUR_AF=0.1183;SAS_AF=0.1483;AA=T|||;VT=SNP
8	4645804	rs4875118	A	G	100	PASS	AC=96;AF=0.0191693;AN=5008;NS=2504;DP=20172;EAS_AF=0.0337;AMR_AF=0.0101;AFR_AF=0.0008;EUR_AF=0.0129;SAS_AF=0.0419;AA=A|||;VT=SNP
8	4646677	rs35174190	G	C	100	PASS	AC=1114;AF=0.222444;AN=5008;NS=2504;DP=18201;EAS_AF=0.2242;AMR_AF=0.1527;AFR_AF=0.1778;EUR_AF=0.3091;SAS_AF=0.2413;AA=G|||;VT=SNP
8	4647032	rs12682116	A	G	100	PASS	AC=537;AF=0.107228;AN=5008;NS=2504;DP=17674;EAS_AF=0.2421;AMR_AF=0.1037;AFR_AF=0.0287;EUR_AF=0.0775;SAS_AF=0.1074;AA=A|||;VT=SNP
8	4647134	rs12675806	G	A	100	PASS	AC=520;AF=0.103834;AN=5008;NS=2504;DP=18801;EAS_AF=0.2371;AMR_AF=0.0951;AFR_AF=0.0287;EUR_AF=0.0736;SAS_AF=0.1053;AA=G|||;VT=SNP
8	4647545	rs12675866	G	A	100	PASS	AC=524;AF=0.104633;AN=5008;NS=2504;DP=18868;EAS_AF=0.2401;AMR_AF=0.0951;AFR_AF=0.0287;EUR_AF=0.0736;SAS_AF=0.1063;AA=G|||;VT=SNP
8	4648091	rs6995824	C	T	100	PASS	AC=59;AF=0.0117812;AN=5008;NS=2504;DP=18670;EAS_AF=0.0129;AMR_AF=0;AFR_AF=0.031;EUR_AF=0;SAS_AF=0.0051;AA=c|||;VT=SNP
8	4648416	rs74959116	G	A	100	PASS	AC=274;AF=0.0547125;AN=5008;NS=2504;DP=18810;EAS_AF=0.2103;AMR_AF=0.0562;AFR_AF=0;EUR_AF=0.001;SAS_AF=0.0225;AA=G|||;VT=SNP
8	4648525	rs1580189	G	C	100	PASS	AC=2711;AF=0.541334;AN=5008;NS=2504;DP=17603;EAS_AF=0.5565;AMR_AF=0.4337;AFR_AF=0.5333;EUR_AF=0.5716;SAS_AF=0.5818;AA=C|||;VT=SNP
8	4648742	rs28521548	G	A	100	PASS	AC=2131;AF=0.425519;AN=5008;NS=2504;DP=17614;EAS_AF=0.5575;AMR_AF=0.379;AFR_AF=0.2103;EUR_AF=0.505;SAS_AF=0.5317;AA=g|||;VT=SNP
8	4648804	rs11136777	G	A	100	PASS	AC=1923;AF=0.383986;AN=5008;NS=2504;DP=18303;EAS_AF=0.3601;AMR_AF=0.562;AFR_AF=0.2239;EUR_AF=0.4821;SAS_AF=0.3978;AA=G|||;VT=SNP
8	4649142	rs1457182	G	A	100	PASS	AC=4365;AF=0.871605;AN=5008;NS=2504;DP=17595;EAS_AF=0.9167;AMR_AF=0.951;AFR_AF=0.6649;EUR_AF=0.9841;SAS_AF=0.9325;AA=A|||;VT=SNP
8	4649192	rs138235235	G	C	100	PASS	AC=12;AF=0.00239617;AN=5008;NS=2504;DP=16019;EAS_AF=0.0119;AMR_AF=0;AFR_AF=0;EUR_AF=0;SAS_AF=0;AA=G|||;VT=SNP
8	4649341	rs2043811	C	T	100	PASS	AC=1009;AF=0.201478;AN=5008;NS=2504;DP=18504;EAS_AF=0.0575;AMR_AF=0.1859;AFR_AF=0.3351;EUR_AF=0.1909;SAS_AF=0.1912;AA=C|||;VT=SNP
8	4649611	rs1457181	T	C	100	PASS	AC=1796;AF=0.358626;AN=5008;NS=2504;DP=15246;EAS_AF=0.4484;AMR_AF=0.5274;AFR_AF=0.1014;EUR_AF=0.4274;SAS_AF=0.4233;AA=T|||;VT=SNP
8	4649856	rs147210072	G	C	100	PASS	AC=12;AF=0.00239617;AN=5008;NS=2504;DP=18591;EAS_AF=0.0119;AMR_AF=0;AFR_AF=0;EUR_AF=0;SAS_AF=0;AA=G|||;VT=SNP
8	4650270	rs28641199	C	T	100	PASS	AC=524;AF=0.104633;AN=5008;NS=2504;DP=16006;EAS_AF=0.2391;AMR_AF=0.1023;AFR_AF=0.0265;EUR_AF=0.0726;SAS_AF=0.1063;AA=C|||;VT=SNP
8	4650456	rs142553438	G	A	100	PASS	AC=77;AF=0.0153754;AN=5008;NS=2504;DP=13737;EAS_AF=0.0317;AMR_AF=0.0043;AFR_AF=0;EUR_AF=0.001;SAS_AF=0.0419;AA=G|||;VT=SNP
8	4650751	rs11779902	G	T	100	PASS	AC=2559;AF=0.510982;AN=5008;NS=2504;DP=13945;EAS_AF=0.5417;AMR_AF=0.7478;AFR_AF=0.2269;EUR_AF=0.6083;SAS_AF=0.5951;AA=T|||;VT=SNP
8	4650764	rs11786958	C	T	100	PASS	AC=1417;AF=0.282947;AN=5008;NS=2504;DP=14139;EAS_AF=0.2411;AMR_AF=0.4669;AFR_AF=0.0983;EUR_AF=0.3867;SAS_AF=0.3384;AA=C|||;VT=SNP
8	4650969	rs11787015	C	G	100	PASS	AC=4214;AF=0.841454;AN=5008;NS=2504;DP=14940;EAS_AF=0.7976;AMR_AF=0.9481;AFR_AF=0.6483;EUR_AF=0.9811;SAS_AF=0.9284;AA=G|||;VT=SNP
8	4651715	rs35040680	A	G	100	PASS	AC=1535;AF=0.30651;AN=5008;NS=2504;DP=14922;EAS_AF=0.2599;AMR_AF=0.4697;AFR_AF=0.1611;EUR_AF=0.3936;SAS_AF=0.3456;AA=A|||;VT=SNP
8	4651833	rs34013236	A	G	100	PASS	AC=1515;AF=0.302516;AN=5008;NS=2504;DP=16349;EAS_AF=0.244;AMR_AF=0.4769;AFR_AF=0.1596;EUR_AF=0.3936;SAS_AF=0.3384;AA=A|||;VT=SNP
8	4651961	rs13252930	A	C	100	PASS	AC=1564;AF=0.3123;AN=5008;NS=2504;DP=17801;EAS_AF=0.246;AMR_AF=0.5173;AFR_AF=0.1619;EUR_AF=0.4026;SAS_AF=0.3456;AA=A|||;VT=SNP
8	4652016	rs75184805	C	T	100	PASS	AC=41;AF=0.0081869;AN=5008;NS=2504;DP=17448;EAS_AF=0.0397;AMR_AF=0.0014;AFR_AF=0;EUR_AF=0;SAS_AF=0;AA=C|||;VT=SNP
8	4652054	rs13250028	G	C	100	PASS	AC=1596;AF=0.31869;AN=5008;NS=2504;DP=16018;EAS_AF=0.2986;AMR_AF=0.513;AFR_AF=0.1452;EUR_AF=0.4026;SAS_AF=0.3497;AA=C|||;VT=SNP
8	4652055	rs13253191	A	C	100	PASS	AC=1596;AF=0.31869;AN=5008;NS=2504;DP=15928;EAS_AF=0.2986;AMR_AF=0.513;AFR_AF=0.1452;EUR_AF=0.4026;SAS_AF=0.3497;AA=C|||;VT=SNP
8	4652202	rs6986167	T	C	100	PASS	AC=4256;AF=0.84984;AN=5008;NS=2504;DP=17767;EAS_AF=0.8056;AMR_AF=0.9539;AFR_AF=0.6694;EUR_AF=0.9821;SAS_AF=0.9294;AA=C|||;VT=SNP
8	4652397	rs76705125	C	G	100	PASS	AC=18;AF=0.00359425;AN=5008;NS=2504;DP=19219;EAS_AF=0.0159;AMR_AF=0;AFR_AF=0;EUR_AF=0;SAS_AF=0.002;AA=C|||;VT=SNP
8	4652421	rs9792323	T	A	100	PASS	AC=1047;AF=0.209065;AN=5008;NS=2504;DP=18283;EAS_AF=0.2272;AMR_AF=0.1455;AFR_AF=0.1324;EUR_AF=0.3042;SAS_AF=0.2413;AA=T|||;VT=SNP
8	4652448	rs13251215	G	A	100	PASS	AC=1464;AF=0.292332;AN=5008;NS=2504;DP=16995;EAS_AF=0.2421;AMR_AF=0.464;AFR_AF=0.1339;EUR_AF=0.3877;SAS_AF=0.3384;AA=G|||;VT=SNP
8	4652490	rs13251256	G	C	100	PASS	AC=1575;AF=0.314497;AN=5008;NS=2504;DP=16057;EAS_AF=0.2798;AMR_AF=0.4755;AFR_AF=0.1483;EUR_AF=0.3926;SAS_AF=0.3804;AA=G|||;VT=SNP
8	4652510	rs13251493	G	C	100	PASS	AC=1448;AF=0.289137;AN=5008;NS=2504;DP=15666;EAS_AF=0.244;AMR_AF=0.4524;AFR_AF=0.1309;EUR_AF=0.3857;SAS_AF=0.3344;AA=G|||;VT=SNP
8	4652650	rs56028095	G	A	100	PASS	AC=437;AF=0.0872604;AN=5008;NS=2504;DP=15126;EAS_AF=0.0278;AMR_AF=0.1282;AFR_AF=0.0159;EUR_AF=0.1471;SAS_AF=0.1544;AA=G|||;VT=SNP
8	4652981	rs143383191	A	T	100	PASS	AC=101;AF=0.0201677;AN=5008;NS=2504;DP=13254;EAS_AF=0.0327;AMR_AF=0.0058;AFR_AF=0.0166;EUR_AF=0.001;SAS_AF=0.0419;AA=A|||;VT=SNP
8	4652986	rs7004503	G	T	100	PASS	AC=1587;AF=0.316893;AN=5008;NS=2504;DP=13447;EAS_AF=0.2748;AMR_AF=0.4755;AFR_AF=0.149;EUR_AF=0.4056;SAS_AF=0.3834;AA=G|||;VT=SNP
8	4653016	rs7822091	T	C	100	PASS	AC=1296;AF=0.258786;AN=5008;NS=2504;DP=15227;EAS_AF=0.4722;AMR_AF=0.183;AFR_AF=0.3238;EUR_AF=0.0934;SAS_AF=0.1748;AA=T|||;VT=SNP
8	4653978	rs139853617	G	A	100	PASS	AC=18;AF=0.00359425;AN=5008;NS=2504;DP=19390;EAS_AF=0.0179;AMR_AF=0;AFR_AF=0;EUR_AF=0;SAS_AF=0;AA=G|||;VT=SNP
8	4653990	rs116956180	G	C	100	PASS	AC=81;AF=0.0161741;AN=5008;NS=2504;DP=18829;EAS_AF=0.0347;AMR_AF=0.0043;AFR_AF=0;EUR_AF=0.001;SAS_AF=0.0429;AA=G|||;VT=SNP
8	4654246	rs6992998	A	C	100	PASS	AC=2322;AF=0.463658;AN=5008;NS=2504;DP=19131;EAS_AF=0.4653;AMR_AF=0.562;AFR_AF=0.4425;EUR_AF=0.4543;SAS_AF=0.4305;AA=A|||;VT=SNP
8	4654295	rs7011467	C	G	100	PASS	AC=1002;AF=0.20008;AN=5008;NS=2504;DP=20483;EAS_AF=0.2579;AMR_AF=0.1758;AFR_AF=0.3215;EUR_AF=0.0905;SAS_AF=0.1063;AA=C|||;VT=SNP
8	4654394	rs7010443	G	A	100	PASS	AC=997;AF=0.199081;AN=5008;NS=2504;DP=21174;EAS_AF=0.256;AMR_AF=0.1729;AFR_AF=0.3207;EUR_AF=0.0905;SAS_AF=0.1063;AA=G|||;VT=SNP
8	4654893	rs17432441	G	C	100	PASS	AC=419;AF=0.0836661;AN=5008;NS=2504;DP=17262;EAS_AF=0.0288;AMR_AF=0.1037;AFR_AF=0.0182;EUR_AF=0.1451;SAS_AF=0.1513;AA=G|||;VT=SNP
8	4655157	rs76959640	G	A	100	PASS	AC=210;AF=0.0419329;AN=5008;NS=2504;DP=17881;EAS_AF=0.0357;AMR_AF=0.0101;AFR_AF=0.0893;EUR_AF=0.003;SAS_AF=0.047;AA=G|||;VT=SNP
8	4655235	rs76738603	C	A	100	PASS	AC=222;AF=0.0443291;AN=5008;NS=2504;DP=17969;EAS_AF=0.0357;AMR_AF=0.0115;AFR_AF=0.0976;EUR_AF=0.003;SAS_AF=0.047;AA=A|||;VT=SNP
8	4655257	rs77581426	T	A	100	PASS	AC=299;AF=0.0597045;AN=5008;NS=2504;DP=17305;EAS_AF=0.0357;AMR_AF=0.0173;AFR_AF=0.1528;EUR_AF=0.003;SAS_AF=0.047;AA=A|||;VT=SNP
8	4655347	rs117993930	G	T	100	PASS	AC=98;AF=0.0195687;AN=5008;NS=2504;DP=15644;EAS_AF=0.0456;AMR_AF=0.0043;AFR_AF=0.0045;EUR_AF=0.002;SAS_AF=0.0419;AA=g|||;VT=SNP
8	4655396	rs111822406	C	A	100	PASS	AC=225;AF=0.0449281;AN=5008;NS=2504;DP=15529;EAS_AF=0.0456;AMR_AF=0.0115;AFR_AF=0.0923;EUR_AF=0.003;SAS_AF=0.047;AA=A|||;VT=SNP
8	4655498	rs9792204	A	G	100	PASS	AC=1250;AF=0.249601;AN=5008;NS=2504;DP=17015;EAS_AF=0.2639;AMR_AF=0.1758;AFR_AF=0.1604;EUR_AF=0.3608;SAS_AF=0.2935;AA=A|||;VT=SNP
8	4655576	rs2124956	G	A	100	PASS	AC=211;AF=0.0421326;AN=5008;NS=2504;DP=17783;EAS_AF=0.1716;AMR_AF=0.049;AFR_AF=0;EUR_AF=0;SAS_AF=0.0041;AA=G|||;VT=SNP
8	4655593	rs2168665	C	G	100	PASS	AC=1068;AF=0.213259;AN=5008;NS=2504;DP=17893;EAS_AF=0.2927;AMR_AF=0.2536;AFR_AF=0.1422;EUR_AF=0.169;SAS_AF=0.2444;AA=G|||;VT=SNP
8	4655769	rs28369591	G	C	100	PASS	AC=508;AF=0.101438;AN=5008;NS=2504;DP=15084;EAS_AF=0.2569;AMR_AF=0.1182;AFR_AF=0.0234;EUR_AF=0.0437;SAS_AF=0.0941;AA=G|||;VT=SNP
8	4655772	rs139431889	A	G	100	PASS	AC=125;AF=0.0249601;AN=5008;NS=2504;DP=15048;EAS_AF=0.0407;AMR_AF=0.1081;AFR_AF=0.0015;EUR_AF=0.003;SAS_AF=0.0041;AA=A|||;VT=SNP
8	4655882	rs2028230	C	T	100	PASS	AC=1204;AF=0.240415;AN=5008;NS=2504;DP=17112;EAS_AF=0.256;AMR_AF=0.1599;AFR_AF=0.1573;EUR_AF=0.341;SAS_AF=0.2904;AA=C|||;VT=SNP
8	4655995	rs2028229	T	G	100	PASS	AC=3194;AF=0.63778;AN=5008;NS=2504;DP=15570;EAS_AF=0.7123;AMR_AF=0.7046;AFR_AF=0.4062;EUR_AF=0.7584;SAS_AF=0.7025;AA=T|||;VT=SNP
8	4656146	rs17071376	G	A	100	PASS	AC=1840;AF=0.367412;AN=5008;NS=2504;DP=13917;EAS_AF=0.5129;AMR_AF=0.2839;AFR_AF=0.2897;EUR_AF=0.3598;SAS_AF=0.3896;AA=g|||;VT=SNP
8	4656264	rs1457180	G	T	100	PASS	AC=3594;AF=0.717652;AN=5008;NS=2504;DP=16254;EAS_AF=0.7421;AMR_AF=0.7997;AFR_AF=0.4085;EUR_AF=0.9036;SAS_AF=0.8609;AA=T|||;VT=SNP
8	4656312	rs61045925	G	C	100	PASS	AC=2261;AF=0.451478;AN=5008;NS=2504;DP=18189;EAS_AF=0.5417;AMR_AF=0.4179;AFR_AF=0.2935;EUR_AF=0.506;SAS_AF=0.5399;AA=C|||;VT=SNP
8	4656358	rs73179676	T	A	100	PASS	AC=427;AF=0.0852636;AN=5008;NS=2504;DP=18429;EAS_AF=0.0298;AMR_AF=0.1297;AFR_AF=0.0166;EUR_AF=0.1431;SAS_AF=0.1442;AA=T|||;VT=SNP
8	4656445	rs1457179	T	C	100	PASS	AC=1843;AF=0.368011;AN=5008;NS=2504;DP=17535;EAS_AF=0.4603;AMR_AF=0.5086;AFR_AF=0.1369;EUR_AF=0.4314;SAS_AF=0.4202;AA=T|||;VT=SNP
8	4656545	rs141146802	G	C	100	PASS	AC=26;AF=0.00519169;AN=5008;NS=2504;DP=15469;EAS_AF=0.0079;AMR_AF=0.0231;AFR_AF=0;EUR_AF=0.001;SAS_AF=0.001;AA=G|||;VT=SNP
8	4656547	rs78026564	G	C	100	PASS	AC=63;AF=0.0125799;AN=5008;NS=2504;DP=15322;EAS_AF=0.0298;AMR_AF=0.0447;AFR_AF=0.0015;EUR_AF=0;SAS_AF=0;AA=g|||;VT=SNP
8	4656695	rs7008223	A	C	100	PASS	AC=1874;AF=0.374201;AN=5008;NS=2504;DP=18468;EAS_AF=0.4583;AMR_AF=0.4957;AFR_AF=0.1831;EUR_AF=0.4254;SAS_AF=0.407;AA=A|||;VT=SNP
8	4656938	rs73179681	G	A	100	PASS	AC=427;AF=0.0852636;AN=5008;NS=2504;DP=13929;EAS_AF=0.0298;AMR_AF=0.1311;AFR_AF=0.0151;EUR_AF=0.1451;SAS_AF=0.1431;AA=G|||;VT=SNP
8	4657054	rs6988081	G	C	100	PASS	AC=1728;AF=0.345048;AN=5008;NS=2504;DP=12315;EAS_AF=0.4494;AMR_AF=0.5043;AFR_AF=0.09;EUR_AF=0.4056;SAS_AF=0.407;AA=G|||;VT=SNP
8	4657271	rs73179684	C	T	100	PASS	AC=465;AF=0.0928514;AN=5008;NS=2504;DP=14939;EAS_AF=0.0298;AMR_AF=0.1383;AFR_AF=0.0401;EUR_AF=0.1441;SAS_AF=0.1442;AA=C|||;VT=SNP
8	4657295	rs11136778	T	C	100	PASS	AC=1654;AF=0.330272;AN=5008;NS=2504;DP=15078;EAS_AF=0.247;AMR_AF=0.317;AFR_AF=0.205;EUR_AF=0.502;SAS_AF=0.4182;AA=T|||;VT=SNP
8	4657381	rs73179686	G	C	100	PASS	AC=437;AF=0.0872604;AN=5008;NS=2504;DP=14674;EAS_AF=0.0298;AMR_AF=0.1354;AFR_AF=0.0151;EUR_AF=0.1451;SAS_AF=0.1503;AA=G|||;VT=SNP
8	4657467	rs6993597	C	T	100	PASS	AC=593;AF=0.118411;AN=5008;NS=2504;DP=15026;EAS_AF=0.255;AMR_AF=0.121;AFR_AF=0.1044;EUR_AF=0.0219;SAS_AF=0.0941;AA=C|||;VT=SNP
8	4657472	rs11777650	A	G	100	PASS	AC=1647;AF=0.328874;AN=5008;NS=2504;DP=15073;EAS_AF=0.246;AMR_AF=0.3184;AFR_AF=0.2012;EUR_AF=0.5;SAS_AF=0.4182;AA=A|||;VT=SNP
8	4657542	rs73179690	C	A	100	PASS	AC=429;AF=0.0856629;AN=5008;NS=2504;DP=17877;EAS_AF=0.0298;AMR_AF=0.134;AFR_AF=0.0151;EUR_AF=0.1441;SAS_AF=0.1442;AA=C|||;VT=SNP
8	4657647	rs9644370	T	C	100	PASS	AC=472;AF=0.0942492;AN=5008;NS=2504;DP=15661;EAS_AF=0.254;AMR_AF=0.1153;AFR_AF=0.0219;EUR_AF=0.0189;SAS_AF=0.09;AA=T|||;VT=SNP
8	4657692	rs77090915	G	A	100	PASS	AC=593;AF=0.118411;AN=5008;NS=2504;DP=15317;EAS_AF=0.255;AMR_AF=0.1225;AFR_AF=0.1044;EUR_AF=0.0209;SAS_AF=0.0941;AA=G|||;VT=SNP
8	4657764	rs76281092	G	A	100	PASS	AC=474;AF=0.0946486;AN=5008;NS=2504;DP=14289;EAS_AF=0.256;AMR_AF=0.1153;AFR_AF=0.0219;EUR_AF=0.0189;SAS_AF=0.09;AA=G|||;VT=SNP
8	4657814	rs112554554	A	G	100	PASS	AC=593;AF=0.118411;AN=5008;NS=2504;DP=13578;EAS_AF=0.255;AMR_AF=0.1225;AFR_AF=0.1044;EUR_AF=0.0209;SAS_AF=0.0941;AA=G|||;VT=SNP
8	4657839	rs113973240	C	G	100	PASS	AC=631;AF=0.125998;AN=5008;NS=2504;DP=13554;EAS_AF=0.2609;AMR_AF=0.1268;AFR_AF=0.1263;EUR_AF=0.0209;SAS_AF=0.0941;AA=G|||;VT=SNP
8	4657866	rs111771077	T	C	100	PASS	AC=510;AF=0.101837;AN=5008;NS=2504;DP=14922;EAS_AF=0.254;AMR_AF=0.1182;AFR_AF=0.0492;EUR_AF=0.0189;SAS_AF=0.09;AA=T|||;VT=SNP
8	4657882	rs112512936	G	A	100	PASS	AC=510;AF=0.101837;AN=5008;NS=2504;DP=14204;EAS_AF=0.254;AMR_AF=0.1182;AFR_AF=0.0492;EUR_AF=0.0189;SAS_AF=0.09;AA=G|||;VT=SNP
8	4658028	rs74299168	A	G	100	PASS	AC=626;AF=0.125;AN=5008;NS=2504;DP=18689;EAS_AF=0.255;AMR_AF=0.1282;AFR_AF=0.1263;EUR_AF=0.0209;SAS_AF=0.0941;AA=G|||;VT=SNP
8	4658036	rs76095479	C	G	100	PASS	AC=626;AF=0.125;AN=5008;NS=2504;DP=18794;EAS_AF=0.255;AMR_AF=0.1282;AFR_AF=0.1263;EUR_AF=0.0209;SAS_AF=0.0941;AA=G|||;VT=SNP
8	4658174	rs9644283	T	C	100	PASS	AC=625;AF=0.1248;AN=5008;NS=2504;DP=15649;EAS_AF=0.254;AMR_AF=0.1282;AFR_AF=0.1263;EUR_AF=0.0209;SAS_AF=0.0941;AA=C|||;VT=SNP
8	4658181	rs9644284	C	T	100	PASS	AC=595;AF=0.11881;AN=5008;NS=2504;DP=15621;EAS_AF=0.256;AMR_AF=0.1239;AFR_AF=0.1044;EUR_AF=0.0209;SAS_AF=0.0941;AA=C|||;VT=SNP
8	4658248	rs9644371	T	C	100	PASS	AC=625;AF=0.1248;AN=5008;NS=2504;DP=15803;EAS_AF=0.2569;AMR_AF=0.1282;AFR_AF=0.1241;EUR_AF=0.0209;SAS_AF=0.0941;AA=t|||;VT=SNP
8	4658253	rs76713410	A	C	100	PASS	AC=545;AF=0.108826;AN=5008;NS=2504;DP=15880;EAS_AF=0.255;AMR_AF=0.1239;AFR_AF=0.0719;EUR_AF=0.0189;SAS_AF=0.09;AA=A|||;VT=SNP
8	4658292	rs7014556	A	G	100	PASS	AC=3980;AF=0.794728;AN=5008;NS=2504;DP=15939;EAS_AF=0.9534;AMR_AF=0.9049;AFR_AF=0.4289;EUR_AF=0.9264;SAS_AF=0.9121;AA=G|||;VT=SNP
8	4658299	rs112214096	A	G	100	PASS	AC=624;AF=0.124601;AN=5008;NS=2504;DP=16215;EAS_AF=0.256;AMR_AF=0.1282;AFR_AF=0.1241;EUR_AF=0.0209;SAS_AF=0.0941;AA=A|||;VT=SNP
8	4658410	rs9644372	T	G	100	PASS	AC=524;AF=0.104633;AN=5008;NS=2504;DP=19439;EAS_AF=0.2619;AMR_AF=0.1196;AFR_AF=0.0522;EUR_AF=0.0199;SAS_AF=0.09;AA=T|||;VT=SNP
8	4658422	rs55777483	C	T	100	PASS	AC=424;AF=0.0846645;AN=5008;NS=2504;DP=19352;EAS_AF=0.0308;AMR_AF=0.1326;AFR_AF=0.0151;EUR_AF=0.1431;SAS_AF=0.1401;AA=C|||;VT=SNP
8	4658435	rs56138441	C	T	100	PASS	AC=408;AF=0.0814696;AN=5008;NS=2504;DP=19296;EAS_AF=0.0308;AMR_AF=0.1268;AFR_AF=0.0144;EUR_AF=0.1322;SAS_AF=0.1401;AA=C|||;VT=SNP
8	4658590	rs9644373	T	A	100	PASS	AC=511;AF=0.102037;AN=5008;NS=2504;DP=18086;EAS_AF=0.254;AMR_AF=0.1196;AFR_AF=0.0492;EUR_AF=0.0189;SAS_AF=0.09;AA=T|||;VT=SNP
8	4658686	rs9644374	A	G	100	PASS	AC=624;AF=0.124601;AN=5008;NS=2504;DP=18968;EAS_AF=0.255;AMR_AF=0.1282;AFR_AF=0.1248;EUR_AF=0.0209;SAS_AF=0.0941;AA=G|||;VT=SNP
8	4658740	rs9644375	T	C	100	PASS	AC=675;AF=0.134784;AN=5008;NS=2504;DP=18071;EAS_AF=0.255;AMR_AF=0.1297;AFR_AF=0.1626;EUR_AF=0.0209;SAS_AF=0.0941;AA=C|||;VT=SNP
8	4658747	rs17347911	G	T	100	PASS	AC=467;AF=0.0932508;AN=5008;NS=2504;DP=17587;EAS_AF=0.0308;AMR_AF=0.1427;AFR_AF=0.0166;EUR_AF=0.168;SAS_AF=0.1493;AA=G|||;VT=SNP
8	4659014	rs28376909	C	T	100	PASS	AC=676;AF=0.134984;AN=5008;NS=2504;DP=17421;EAS_AF=0.2589;AMR_AF=0.1297;AFR_AF=0.1589;EUR_AF=0.0219;SAS_AF=0.0951;AA=T|||;VT=SNP
8	4659020	rs79900072	T	C	100	PASS	AC=40;AF=0.00798722;AN=5008;NS=2504;DP=17603;EAS_AF=0.0377;AMR_AF=0;AFR_AF=0;EUR_AF=0;SAS_AF=0.002;AA=T|||;VT=SNP
8	4659034	rs28477851	T	C	100	PASS	AC=676;AF=0.134984;AN=5008;NS=2504;DP=17746;EAS_AF=0.2589;AMR_AF=0.1297;AFR_AF=0.1589;EUR_AF=0.0219;SAS_AF=0.0951;AA=C|||;VT=SNP
8	4659038	rs28737227	A	C	100	PASS	AC=566;AF=0.113019;AN=5008;NS=2504;DP=17741;EAS_AF=0.2579;AMR_AF=0.121;AFR_AF=0.0862;EUR_AF=0.0189;SAS_AF=0.091;AA=A|||;VT=SNP
8	4659056	rs28413498	T	A	100	PASS	AC=675;AF=0.134784;AN=5008;NS=2504;DP=17589;EAS_AF=0.2589;AMR_AF=0.1297;AFR_AF=0.1589;EUR_AF=0.0219;SAS_AF=0.0941;AA=A|||;VT=SNP
8	4659067	rs28719486	T	C	100	PASS	AC=675;AF=0.134784;AN=5008;NS=2504;DP=17510;EAS_AF=0.2589;AMR_AF=0.1297;AFR_AF=0.1589;EUR_AF=0.0219;SAS_AF=0.0941;AA=T|||;VT=SNP
8	4659203	rs12675737	C	G	100	PASS	AC=669;AF=0.133586;AN=5008;NS=2504;DP=14831;EAS_AF=0.2579;AMR_AF=0.1282;AFR_AF=0.1566;EUR_AF=0.0209;SAS_AF=0.0941;AA=G|||;VT=SNP
8	4659274	rs11136779	T	G	100	PASS	AC=1447;AF=0.288938;AN=5008;NS=2504;DP=16302;EAS_AF=0.4167;AMR_AF=0.4467;AFR_AF=0.0219;EUR_AF=0.3429;SAS_AF=0.3507;AA=T|||;VT=SNP
8	4659322	rs12677863	A	C	100	PASS	AC=560;AF=0.111821;AN=5008;NS=2504;DP=18135;EAS_AF=0.255;AMR_AF=0.1196;AFR_AF=0.0855;EUR_AF=0.0189;SAS_AF=0.09;AA=A|||;VT=SNP
8	4659380	rs12678251	T	C	100	PASS	AC=669;AF=0.133586;AN=5008;NS=2504;DP=19811;EAS_AF=0.255;AMR_AF=0.1282;AFR_AF=0.1589;EUR_AF=0.0209;SAS_AF=0.0941;AA=C|||;VT=SNP
8	4659576	rs12675793	C	G	100	PASS	AC=671;AF=0.133986;AN=5008;NS=2504;DP=19655;EAS_AF=0.255;AMR_AF=0.1282;AFR_AF=0.1604;EUR_AF=0.0209;SAS_AF=0.0941;AA=G|||;VT=SNP
8	4659606	rs12678702	T	C	100	PASS	AC=567;AF=0.113219;AN=5008;NS=2504;DP=19479;EAS_AF=0.2589;AMR_AF=0.1196;AFR_AF=0.0877;EUR_AF=0.0189;SAS_AF=0.09;AA=T|||;VT=SNP
8	4659628	rs12680174	G	A	100	PASS	AC=643;AF=0.128395;AN=5008;NS=2504;DP=20329;EAS_AF=0.256;AMR_AF=0.1239;AFR_AF=0.1407;EUR_AF=0.0209;SAS_AF=0.0941;AA=A|||;VT=SNP
8	4659687	rs17071406	T	A	100	PASS	AC=643;AF=0.128395;AN=5008;NS=2504;DP=22376;EAS_AF=0.256;AMR_AF=0.1225;AFR_AF=0.1415;EUR_AF=0.0209;SAS_AF=0.0941;AA=T|||;VT=SNP
8	4659767	rs34130715	T	C	100	PASS	AC=846;AF=0.16893;AN=5008;NS=2504;DP=20539;EAS_AF=0.2183;AMR_AF=0.134;AFR_AF=0.1195;EUR_AF=0.2346;SAS_AF=0.1421;AA=T|||;VT=SNP
8	4659922	rs28469770	C	T	100	PASS	AC=637;AF=0.127196;AN=5008;NS=2504;DP=17744;EAS_AF=0.255;AMR_AF=0.1225;AFR_AF=0.1407;EUR_AF=0.0209;SAS_AF=0.09;AA=C|||;VT=SNP
8	4659964	rs28668596	C	A	100	PASS	AC=561;AF=0.112021;AN=5008;NS=2504;DP=18598;EAS_AF=0.255;AMR_AF=0.1182;AFR_AF=0.087;EUR_AF=0.0189;SAS_AF=0.09;AA=C|||;VT=SNP
8	4660114	rs17071407	T	C	100	PASS	AC=641;AF=0.127995;AN=5008;NS=2504;DP=18565;EAS_AF=0.255;AMR_AF=0.1225;AFR_AF=0.1407;EUR_AF=0.0209;SAS_AF=0.0941;AA=C|||;VT=SNP
8	4660204	rs17071408	C	T	100	PASS	AC=640;AF=0.127796;AN=5008;NS=2504;DP=18382;EAS_AF=0.254;AMR_AF=0.1225;AFR_AF=0.1407;EUR_AF=0.0209;SAS_AF=0.0941;AA=T|||;VT=SNP
8	4660381	rs76786307	G	C	100	PASS	AC=641;AF=0.127995;AN=5008;NS=2504;DP=18074;EAS_AF=0.255;AMR_AF=0.1239;AFR_AF=0.1407;EUR_AF=0.0209;SAS_AF=0.093;AA=C|||;VT=SNP
8	4660397	rs79629213	G	A	100	PASS	AC=668;AF=0.133387;AN=5008;NS=2504;DP=18114;EAS_AF=0.251;AMR_AF=0.1282;AFR_AF=0.1626;EUR_AF=0.0209;SAS_AF=0.092;AA=A|||;VT=SNP
8	4660406	rs78182829	G	A	100	PASS	AC=627;AF=0.1252;AN=5008;NS=2504;DP=18455;EAS_AF=0.251;AMR_AF=0.1239;AFR_AF=0.1339;EUR_AF=0.0209;SAS_AF=0.092;AA=A|||;VT=SNP
8	4660585	rs17432531	T	C	100	PASS	AC=839;AF=0.167532;AN=5008;NS=2504;DP=16769;EAS_AF=0.2331;AMR_AF=0.121;AFR_AF=0.1225;EUR_AF=0.2177;SAS_AF=0.1421;AA=T|||;VT=SNP
8	4660773	rs78527216	G	A	100	PASS	AC=644;AF=0.128594;AN=5008;NS=2504;DP=17720;EAS_AF=0.25;AMR_AF=0.1239;AFR_AF=0.1467;EUR_AF=0.0209;SAS_AF=0.093;AA=G|||;VT=SNP
8	4660815	rs4143928	A	T	100	PASS	AC=1446;AF=0.288738;AN=5008;NS=2504;DP=17664;EAS_AF=0.381;AMR_AF=0.4337;AFR_AF=0.1097;EUR_AF=0.2883;SAS_AF=0.3333;AA=A|||;VT=SNP
8	4660891	rs17071412	C	G	100	PASS	AC=562;AF=0.11222;AN=5008;NS=2504;DP=16507;EAS_AF=0.251;AMR_AF=0.1196;AFR_AF=0.0908;EUR_AF=0.0189;SAS_AF=0.089;AA=C|||;VT=SNP
8	4660963	rs17071413	G	A	100	PASS	AC=644;AF=0.128594;AN=5008;NS=2504;DP=15035;EAS_AF=0.25;AMR_AF=0.1254;AFR_AF=0.146;EUR_AF=0.0209;SAS_AF=0.093;AA=G|||;VT=SNP
8	4660974	rs34389960	G	A	100	PASS	AC=1381;AF=0.275759;AN=5008;NS=2504;DP=14714;EAS_AF=0.374;AMR_AF=0.4265;AFR_AF=0.0802;EUR_AF=0.2833;SAS_AF=0.3241;AA=G|||;VT=SNP
8	4660996	rs75554157	T	C	100	PASS	AC=643;AF=0.128395;AN=5008;NS=2504;DP=14358;EAS_AF=0.25;AMR_AF=0.1239;AFR_AF=0.146;EUR_AF=0.0209;SAS_AF=0.093;AA=C|||;VT=SNP
8	4661087	rs79915765	T	A	100	PASS	AC=644;AF=0.128594;AN=5008;NS=2504;DP=14914;EAS_AF=0.251;AMR_AF=0.1239;AFR_AF=0.146;EUR_AF=0.0209;SAS_AF=0.093;AA=T|||;VT=SNP
8	4661216	rs75893273	C	G	100	PASS	AC=115;AF=0.0229633;AN=5008;NS=2504;DP=17001;EAS_AF=0.0397;AMR_AF=0.0951;AFR_AF=0.0015;EUR_AF=0.003;SAS_AF=0.0041;AA=C|||;VT=SNP
8	4661319	rs74510018	T	C	100	PASS	AC=568;AF=0.113419;AN=5008;NS=2504;DP=16971;EAS_AF=0.256;AMR_AF=0.1196;AFR_AF=0.0908;EUR_AF=0.0189;SAS_AF=0.09;AA=T|||;VT=SNP
8	4661334	rs75486800	C	T	100	PASS	AC=645;AF=0.128794;AN=5008;NS=2504;DP=16893;EAS_AF=0.251;AMR_AF=0.1239;AFR_AF=0.146;EUR_AF=0.0209;SAS_AF=0.0941;AA=C|||;VT=SNP
8	4661352	rs76595192	C	T	100	PASS	AC=645;AF=0.128794;AN=5008;NS=2504;DP=16461;EAS_AF=0.252;AMR_AF=0.1239;AFR_AF=0.146;EUR_AF=0.0209;SAS_AF=0.093;AA=T|||;VT=SNP
8	4661534	rs17071414	T	C	100	PASS	AC=563;AF=0.11242;AN=5008;NS=2504;DP=15942;EAS_AF=0.252;AMR_AF=0.1196;AFR_AF=0.0908;EUR_AF=0.0189;SAS_AF=0.089;AA=T|||;VT=SNP
8	4661569	rs17071417	G	C	100	PASS	AC=563;AF=0.11242;AN=5008;NS=2504;DP=16442;EAS_AF=0.252;AMR_AF=0.1196;AFR_AF=0.0908;EUR_AF=0.0189;SAS_AF=0.089;AA=G|||;VT=SNP
8	4661619	rs77013071	T	A	100	PASS	AC=563;AF=0.11242;AN=5008;NS=2504;DP=16395;EAS_AF=0.252;AMR_AF=0.1196;AFR_AF=0.0908;EUR_AF=0.0189;SAS_AF=0.089;AA=T|||;VT=SNP
8	4661660	rs17071420	A	G	100	PASS	AC=564;AF=0.11262;AN=5008;NS=2504;DP=16629;EAS_AF=0.253;AMR_AF=0.1196;AFR_AF=0.0908;EUR_AF=0.0189;SAS_AF=0.089;AA=A|||;VT=SNP
8	4661759	rs11136780	C	A	100	PASS	AC=1700;AF=0.339457;AN=5008;NS=2504;DP=14895;EAS_AF=0.247;AMR_AF=0.255;AFR_AF=0.3638;EUR_AF=0.4463;SAS_AF=0.3517;AA=C|||;VT=SNP
8	4661762	rs1457178	C	T	100	PASS	AC=4388;AF=0.876198;AN=5008;NS=2504;DP=14863;EAS_AF=0.9702;AMR_AF=0.9107;AFR_AF=0.8041;EUR_AF=0.8698;SAS_AF=0.8589;AA=T|||;VT=SNP
8	4661912	rs11136781	C	A	100	PASS	AC=4385;AF=0.875599;AN=5008;NS=2504;DP=14122;EAS_AF=0.9702;AMR_AF=0.9107;AFR_AF=0.8026;EUR_AF=0.8698;SAS_AF=0.8579;AA=A|||;VT=SNP
8	4662136	rs79291403	A	G	100	PASS	AC=680;AF=0.135783;AN=5008;NS=2504;DP=13751;EAS_AF=0.254;AMR_AF=0.1282;AFR_AF=0.1687;EUR_AF=0.0209;SAS_AF=0.093;AA=G|||;VT=SNP
8	4662524	rs12679612	A	G	100	PASS	AC=950;AF=0.189696;AN=5008;NS=2504;DP=16540;EAS_AF=0.2569;AMR_AF=0.1643;AFR_AF=0.2995;EUR_AF=0.0746;SAS_AF=0.1084;AA=G|||;VT=SNP
8	4662863	rs2118572	G	T	100	PASS	AC=596;AF=0.11901;AN=5008;NS=2504;DP=19272;EAS_AF=0.256;AMR_AF=0.1239;AFR_AF=0.1097;EUR_AF=0.0189;SAS_AF=0.09;AA=T|||;VT=SNP
8	4662898	rs10106620	T	C	100	PASS	AC=2127;AF=0.42472;AN=5008;NS=2504;DP=18218;EAS_AF=0.3512;AMR_AF=0.3473;AFR_AF=0.4274;EUR_AF=0.508;SAS_AF=0.4663;AA=T|||;VT=SNP
8	4662997	rs2118573	A	T	100	PASS	AC=213;AF=0.0425319;AN=5008;NS=2504;DP=16347;EAS_AF=0.1696;AMR_AF=0.0562;AFR_AF=0;EUR_AF=0;SAS_AF=0.0031;AA=A|||;VT=SNP
8	4663010	rs2118574	A	C	100	PASS	AC=699;AF=0.139577;AN=5008;NS=2504;DP=15818;EAS_AF=0.255;AMR_AF=0.1282;AFR_AF=0.18;EUR_AF=0.0209;SAS_AF=0.0961;AA=C|||;VT=SNP
8	4663171	rs7016863	T	G	100	PASS	AC=1705;AF=0.340455;AN=5008;NS=2504;DP=19699;EAS_AF=0.4355;AMR_AF=0.4784;AFR_AF=0.1203;EUR_AF=0.3827;SAS_AF=0.3988;AA=T|||;VT=SNP
8	4663201	rs2164907	C	A	100	PASS	AC=604;AF=0.120607;AN=5008;NS=2504;DP=19518;EAS_AF=0.253;AMR_AF=0.1239;AFR_AF=0.1188;EUR_AF=0.0189;SAS_AF=0.089;AA=A|||;VT=SNP
8	4663283	rs2118575	A	G	100	PASS	AC=672;AF=0.134185;AN=5008;NS=2504;DP=18876;EAS_AF=0.252;AMR_AF=0.1282;AFR_AF=0.1641;EUR_AF=0.0209;SAS_AF=0.093;AA=G|||;VT=SNP
8	4663465	rs2028223	C	T	100	PASS	AC=1587;AF=0.316893;AN=5008;NS=2504;DP=16280;EAS_AF=0.4167;AMR_AF=0.4452;AFR_AF=0.093;EUR_AF=0.3598;SAS_AF=0.3814;AA=C|||;VT=SNP
8	4663829	rs10092951	C	T	100	PASS	AC=1833;AF=0.366014;AN=5008;NS=2504;DP=17918;EAS_AF=0.248;AMR_AF=0.3069;AFR_AF=0.3775;EUR_AF=0.4851;SAS_AF=0.3916;AA=C|||;VT=SNP
8	4663985	rs28590213	C	T	100	PASS	AC=471;AF=0.0940495;AN=5008;NS=2504;DP=18821;EAS_AF=0.251;AMR_AF=0.1167;AFR_AF=0.0227;EUR_AF=0.0189;SAS_AF=0.09;AA=C|||;VT=SNP
8	4664285	rs17071435	T	G	100	PASS	AC=672;AF=0.134185;AN=5008;NS=2504;DP=17922;EAS_AF=0.2579;AMR_AF=0.1282;AFR_AF=0.1581;EUR_AF=0.0209;SAS_AF=0.0951;AA=T|||;VT=SNP
8	4664374	rs77290069	A	T	100	PASS	AC=565;AF=0.112819;AN=5008;NS=2504;DP=16971;EAS_AF=0.255;AMR_AF=0.1196;AFR_AF=0.0893;EUR_AF=0.0189;SAS_AF=0.09;AA=A|||;VT=SNP
8	4664461	rs74439168	T	A	100	PASS	AC=667;AF=0.133187;AN=5008;NS=2504;DP=17245;EAS_AF=0.2569;AMR_AF=0.1282;AFR_AF=0.1558;EUR_AF=0.0209;SAS_AF=0.0941;AA=T|||;VT=SNP
8	4664911	rs9314541	G	A	100	PASS	AC=1839;AF=0.367212;AN=5008;NS=2504;DP=18165;EAS_AF=0.256;AMR_AF=0.3127;AFR_AF=0.4062;EUR_AF=0.4742;SAS_AF=0.3579;AA=G|||;VT=SNP
8	4665038	rs6985319	A	G	100	PASS	AC=1771;AF=0.353634;AN=5008;NS=2504;DP=18520;EAS_AF=0.495;AMR_AF=0.4654;AFR_AF=0.0915;EUR_AF=0.3698;SAS_AF=0.4663;AA=A|||;VT=SNP
8	4665177	rs78840285	C	T	100	PASS	AC=617;AF=0.123203;AN=5008;NS=2504;DP=20229;EAS_AF=0.253;AMR_AF=0.1239;AFR_AF=0.1278;EUR_AF=0.0209;SAS_AF=0.0879;AA=T|||;VT=SNP
8	4665393	rs147777712	G	C	100	PASS	AC=87;AF=0.0173722;AN=5008;NS=2504;DP=16897;EAS_AF=0.0258;AMR_AF=0.0058;AFR_AF=0.0008;EUR_AF=0.001;SAS_AF=0.0562;AA=G|||;VT=SNP
8	4665629	rs17071450	T	A	100	PASS	AC=678;AF=0.135383;AN=5008;NS=2504;DP=18408;EAS_AF=0.2599;AMR_AF=0.1282;AFR_AF=0.1649;EUR_AF=0.0209;SAS_AF=0.09;AA=A|||;VT=SNP
8	4665649	rs10086985	A	G	100	PASS	AC=2029;AF=0.405152;AN=5008;NS=2504;DP=17753;EAS_AF=0.3234;AMR_AF=0.3314;AFR_AF=0.413;EUR_AF=0.492;SAS_AF=0.4417;AA=A|||;VT=SNP
8	4665679	rs78919398	G	C	100	PASS	AC=19;AF=0.00379393;AN=5008;NS=2504;DP=17409;EAS_AF=0.0169;AMR_AF=0;AFR_AF=0;EUR_AF=0;SAS_AF=0.002;AA=G|||;VT=SNP
8	4666391	rs79281315	T	C	100	PASS	AC=662;AF=0.132188;AN=5008;NS=2504;DP=18864;EAS_AF=0.2599;AMR_AF=0.1297;AFR_AF=0.1551;EUR_AF=0.0209;SAS_AF=0.0859;AA=T|||;VT=SNP
8	4666493	rs74663638	T	C	100	PASS	AC=662;AF=0.132188;AN=5008;NS=2504;DP=17127;EAS_AF=0.2599;AMR_AF=0.1297;AFR_AF=0.1551;EUR_AF=0.0209;SAS_AF=0.0859;AA=T|||;VT=SNP
8	4666520	rs79534916	C	T	100	PASS	AC=605;AF=0.120807;AN=5008;NS=2504;DP=16850;EAS_AF=0.2589;AMR_AF=0.1254;AFR_AF=0.1165;EUR_AF=0.0189;SAS_AF=0.0859;AA=C|||;VT=SNP
8	4666654	rs17071459	C	T	100	PASS	AC=572;AF=0.114217;AN=5008;NS=2504;DP=16310;EAS_AF=0.2589;AMR_AF=0.121;AFR_AF=0.0938;EUR_AF=0.0189;SAS_AF=0.0859;AA=C|||;VT=SNP
8	4666701	rs17071462	T	C	100	PASS	AC=525;AF=0.104832;AN=5008;NS=2504;DP=17115;EAS_AF=0.2589;AMR_AF=0.1225;AFR_AF=0.056;EUR_AF=0.0189;SAS_AF=0.0879;AA=T|||;VT=SNP
8	4667209	rs7842352	G	C	100	PASS	AC=682;AF=0.136182;AN=5008;NS=2504;DP=19348;EAS_AF=0.2609;AMR_AF=0.1297;AFR_AF=0.1649;EUR_AF=0.0229;SAS_AF=0.09;AA=G|||;VT=SNP
8	4667365	rs7843673	C	A	100	PASS	AC=658;AF=0.13139;AN=5008;NS=2504;DP=16718;EAS_AF=0.256;AMR_AF=0.1254;AFR_AF=0.1543;EUR_AF=0.0209;SAS_AF=0.09;AA=A|||;VT=SNP
8	4667574	rs12677327	C	T	100	PASS	AC=662;AF=0.132188;AN=5008;NS=2504;DP=16860;EAS_AF=0.256;AMR_AF=0.1254;AFR_AF=0.1543;EUR_AF=0.0209;SAS_AF=0.0941;AA=T|||;VT=SNP
8	4667837	rs28524662	C	T	100	PASS	AC=576;AF=0.115016;AN=5008;NS=2504;DP=16874;EAS_AF=0.248;AMR_AF=0.1182;AFR_AF=0.1044;EUR_AF=0.0189;SAS_AF=0.089;AA=C|||;VT=SNP
8	4667896	rs17432649	T	C	100	PASS	AC=410;AF=0.081869;AN=5008;NS=2504;DP=16815;EAS_AF=0.0437;AMR_AF=0.1066;AFR_AF=0.0121;EUR_AF=0.2207;SAS_AF=0.0552;AA=T|||;VT=SNP
8	4668337	rs6982386	C	A	100	PASS	AC=1760;AF=0.351438;AN=5008;NS=2504;DP=15912;EAS_AF=0.4772;AMR_AF=0.5072;AFR_AF=0.1021;EUR_AF=0.3588;SAS_AF=0.4407;AA=T|||;VT=SNP
8	4668871	rs17071481	T	G	100	PASS	AC=589;AF=0.117612;AN=5008;NS=2504;DP=15864;EAS_AF=0.2629;AMR_AF=0.1182;AFR_AF=0.0991;EUR_AF=0.0199;SAS_AF=0.093;AA=T|||;VT=SNP
8	4669113	rs7839952	T	C	100	PASS	AC=1326;AF=0.264776;AN=5008;NS=2504;DP=14401;EAS_AF=0.3095;AMR_AF=0.2824;AFR_AF=0.1551;EUR_AF=0.2942;SAS_AF=0.3241;AA=T|||;VT=SNP
8	4669162	rs7840092	T	G	100	PASS	AC=649;AF=0.129593;AN=5008;NS=2504;DP=15061;EAS_AF=0.2639;AMR_AF=0.1225;AFR_AF=0.1369;EUR_AF=0.0219;SAS_AF=0.0971;AA=T|||;VT=SNP
8	4669359	rs9314542	C	T	100	PASS	AC=1174;AF=0.234425;AN=5008;NS=2504;DP=16272;EAS_AF=0.246;AMR_AF=0.1254;AFR_AF=0.3449;EUR_AF=0.2276;SAS_AF=0.1575;AA=C|||;VT=SNP
8	4669652	rs150220685	C	A	100	PASS	AC=38;AF=0.00758786;AN=5008;NS=2504;DP=18035;EAS_AF=0.0367;AMR_AF=0;AFR_AF=0;EUR_AF=0;SAS_AF=0.001;AA=C|||;VT=SNP
8	4669755	rs59605030	A	C	100	PASS	AC=87;AF=0.0173722;AN=5008;NS=2504;DP=17528;EAS_AF=0.0397;AMR_AF=0.0548;AFR_AF=0.0015;EUR_AF=0.003;SAS_AF=0.0041;AA=A|||;VT=SNP
8	4669941	rs79354837	C	A	100	PASS	AC=614;AF=0.122604;AN=5008;NS=2504;DP=16708;EAS_AF=0.253;AMR_AF=0.121;AFR_AF=0.1271;EUR_AF=0.0199;SAS_AF=0.089;AA=A|||;VT=SNP
8	4670055	rs1561356	G	C	100	PASS	AC=638;AF=0.127396;AN=5008;NS=2504;DP=16261;EAS_AF=0.2599;AMR_AF=0.1225;AFR_AF=0.1339;EUR_AF=0.0209;SAS_AF=0.0951;AA=G|||;VT=SNP
8	4670109	rs10216905	T	C	100	PASS	AC=1981;AF=0.395567;AN=5008;NS=2504;DP=14516;EAS_AF=0.3016;AMR_AF=0.2997;AFR_AF=0.4183;EUR_AF=0.5149;SAS_AF=0.407;AA=T|||;VT=SNP
8	4670279	rs1561357	C	T	100	PASS	AC=556;AF=0.111022;AN=5008;NS=2504;DP=16618;EAS_AF=0.2589;AMR_AF=0.1153;AFR_AF=0.0779;EUR_AF=0.0189;SAS_AF=0.0951;AA=C|||;VT=SNP
8	4670302	rs1561358	T	A	100	PASS	AC=672;AF=0.134185;AN=5008;NS=2504;DP=16958;EAS_AF=0.2589;AMR_AF=0.1225;AFR_AF=0.1604;EUR_AF=0.0209;SAS_AF=0.0951;AA=T|||;VT=SNP
8	4670423	rs150717351	G	A	100	PASS	AC=85;AF=0.0169728;AN=5008;NS=2504;DP=17512;EAS_AF=0.0268;AMR_AF=0.0043;AFR_AF=0;EUR_AF=0.001;SAS_AF=0.0552;AA=G|||;VT=SNP
8	4670590	rs13254884	G	C	100	PASS	AC=1630;AF=0.325479;AN=5008;NS=2504;DP=17480;EAS_AF=0.4236;AMR_AF=0.4856;AFR_AF=0.0908;EUR_AF=0.3598;SAS_AF=0.3926;AA=G|||;VT=SNP
8	4671057	rs17071501	T	C	100	PASS	AC=643;AF=0.128395;AN=5008;NS=2504;DP=18347;EAS_AF=0.2609;AMR_AF=0.1225;AFR_AF=0.1331;EUR_AF=0.0209;SAS_AF=0.1002;AA=T|||;VT=SNP
8	4671505	rs28702435	C	T	100	PASS	AC=671;AF=0.133986;AN=5008;NS=2504;DP=16968;EAS_AF=0.2579;AMR_AF=0.1268;AFR_AF=0.1551;EUR_AF=0.0209;SAS_AF=0.0992;AA=T|||;VT=SNP
8	4671768	rs79114709	G	A	100	PASS	AC=36;AF=0.0071885;AN=5008;NS=2504;DP=15915;EAS_AF=0.0347;AMR_AF=0;AFR_AF=0;EUR_AF=0;SAS_AF=0.001;AA=G|||;VT=SNP
8	4671971	rs58024148	G	A	100	PASS	AC=570;AF=0.113818;AN=5008;NS=2504;DP=16871;EAS_AF=0.247;AMR_AF=0.1182;AFR_AF=0.0953;EUR_AF=0.0189;SAS_AF=0.0961;AA=G|||;VT=SNP
8	4671999	rs61058298	A	C	100	PASS	AC=650;AF=0.129792;AN=5008;NS=2504;DP=17187;EAS_AF=0.255;AMR_AF=0.1239;AFR_AF=0.143;EUR_AF=0.0209;SAS_AF=0.0992;AA=C|||;VT=SNP
8	4672114	rs2897704	A	T	100	PASS	AC=636;AF=0.126997;AN=5008;NS=2504;DP=16466;EAS_AF=0.255;AMR_AF=0.1225;AFR_AF=0.1331;EUR_AF=0.0209;SAS_AF=0.0992;AA=A|||;VT=SNP
8	4672176	rs4256614	G	C	100	PASS	AC=626;AF=0.125;AN=5008;NS=2504;DP=14751;EAS_AF=0.251;AMR_AF=0.1225;AFR_AF=0.1331;EUR_AF=0.0209;SAS_AF=0.093;AA=G|||;VT=SNP
8	4672184	rs79236464	G	C	100	PASS	AC=35;AF=0.00698882;AN=5008;NS=2504;DP=14678;EAS_AF=0.0337;AMR_AF=0;AFR_AF=0;EUR_AF=0;SAS_AF=0.001;AA=G|||;VT=SNP
8	4672291	rs4256615	G	A	100	PASS	AC=1509;AF=0.301318;AN=5008;NS=2504;DP=13468;EAS_AF=0.3879;AMR_AF=0.4813;AFR_AF=0.0794;EUR_AF=0.3559;SAS_AF=0.3282;AA=G|||;VT=SNP
8	4672732	rs190976301	T	C	100	PASS	AC=88;AF=0.0175719;AN=5008;NS=2504;DP=15478;EAS_AF=0.0288;AMR_AF=0.0043;AFR_AF=0;EUR_AF=0.001;SAS_AF=0.0562;AA=T|||;VT=SNP
8	4672804	rs147872665	G	A	100	PASS	AC=41;AF=0.0081869;AN=5008;NS=2504;DP=17434;EAS_AF=0.0089;AMR_AF=0.0432;AFR_AF=0.0015;EUR_AF=0;SAS_AF=0;AA=G|||;VT=SNP
8	4672844	rs117539039	A	T	100	PASS	AC=61;AF=0.0121805;AN=5008;NS=2504;DP=19363;EAS_AF=0.0288;AMR_AF=0.0432;AFR_AF=0.0015;EUR_AF=0;SAS_AF=0;AA=A|||;VT=SNP
8	4672939	rs2407596	C	A	100	PASS	AC=1551;AF=0.309704;AN=5008;NS=2504;DP=16267;EAS_AF=0.3948;AMR_AF=0.4856;AFR_AF=0.0915;EUR_AF=0.3569;SAS_AF=0.3436;AA=C|||;VT=SNP
8	4672994	rs2897705	C	G	100	PASS	AC=666;AF=0.132987;AN=5008;NS=2504;DP=17084;EAS_AF=0.256;AMR_AF=0.1268;AFR_AF=0.1558;EUR_AF=0.0209;SAS_AF=0.0951;AA=G|||;VT=SNP
8	4673318	rs12677737	C	G	100	PASS	AC=679;AF=0.135583;AN=5008;NS=2504;DP=14688;EAS_AF=0.2579;AMR_AF=0.1297;AFR_AF=0.1634;EUR_AF=0.0199;SAS_AF=0.0951;AA=G|||;VT=SNP
8	4673436	rs12549714	G	A	100	PASS	AC=657;AF=0.13119;AN=5008;NS=2504;DP=15576;EAS_AF=0.0506;AMR_AF=0.1628;AFR_AF=0.0182;EUR_AF=0.2674;SAS_AF=0.2045;AA=G|||;VT=SNP
8	4673454	rs62484627	G	T	100	PASS	AC=216;AF=0.043131;AN=5008;NS=2504;DP=15456;EAS_AF=0.0367;AMR_AF=0.0591;AFR_AF=0.0038;EUR_AF=0.0716;SAS_AF=0.0624;AA=G|||;VT=SNP
8	4673788	rs28622489	A	C	100	PASS	AC=1357;AF=0.270966;AN=5008;NS=2504;DP=16011;EAS_AF=0.3105;AMR_AF=0.2925;AFR_AF=0.1906;EUR_AF=0.2903;SAS_AF=0.3037;AA=C|||;VT=SNP
8	4674402	rs2028225	G	C	100	PASS	AC=560;AF=0.111821;AN=5008;NS=2504;DP=18112;EAS_AF=0.2907;AMR_AF=0.1729;AFR_AF=0.0219;EUR_AF=0.0219;SAS_AF=0.0982;AA=G|||;VT=SNP
8	4674700	rs2028226	T	C	100	PASS	AC=1322;AF=0.263978;AN=5008;NS=2504;DP=18039;EAS_AF=0.3056;AMR_AF=0.2939;AFR_AF=0.1755;EUR_AF=0.2903;SAS_AF=0.2924;AA=C|||;VT=SNP
8	4674767	rs4292710	A	T	100	PASS	AC=762;AF=0.152157;AN=5008;NS=2504;DP=17371;EAS_AF=0.2867;AMR_AF=0.1888;AFR_AF=0.1649;EUR_AF=0.0239;SAS_AF=0.1022;AA=A|||;VT=SNP
8	4675134	rs17071537	T	C	100	PASS	AC=1282;AF=0.25599;AN=5008;NS=2504;DP=19637;EAS_AF=0.3125;AMR_AF=0.2839;AFR_AF=0.1755;EUR_AF=0.2575;SAS_AF=0.2853;AA=C|||;VT=SNP
8	4675158	rs17071540	A	C	100	PASS	AC=1287;AF=0.256989;AN=5008;NS=2504;DP=19940;EAS_AF=0.3065;AMR_AF=0.2839;AFR_AF=0.1831;EUR_AF=0.2584;SAS_AF=0.2853;AA=C|||;VT=SNP
8	4675178	rs79729794	T	G	100	PASS	AC=1282;AF=0.25599;AN=5008;NS=2504;DP=20047;EAS_AF=0.3065;AMR_AF=0.2824;AFR_AF=0.1823;EUR_AF=0.2555;SAS_AF=0.2853;AA=G|||;VT=SNP
8	4675191	rs17071546	A	T	100	PASS	AC=1146;AF=0.228834;AN=5008;NS=2504;DP=19618;EAS_AF=0.3046;AMR_AF=0.2709;AFR_AF=0.0915;EUR_AF=0.2535;SAS_AF=0.2812;AA=A|||;VT=SNP
8	4675331	rs4875387	A	C	100	PASS	AC=1283;AF=0.25619;AN=5008;NS=2504;DP=19020;EAS_AF=0.3065;AMR_AF=0.2839;AFR_AF=0.1831;EUR_AF=0.2545;SAS_AF=0.2853;AA=A|||;VT=SNP
8	4675393	rs4875388	T	C	100	PASS	AC=1272;AF=0.253994;AN=5008;NS=2504;DP=17894;EAS_AF=0.3046;AMR_AF=0.2824;AFR_AF=0.1755;EUR_AF=0.2575;SAS_AF=0.2843;AA=T|||;VT=SNP
8	4675534	rs74828988	G	T	100	PASS	AC=631;AF=0.125998;AN=5008;NS=2504;DP=18488;EAS_AF=0.253;AMR_AF=0.1254;AFR_AF=0.1301;EUR_AF=0.0209;SAS_AF=0.0982;AA=T|||;VT=SNP
8	4675997	rs17071555	A	C	100	PASS	AC=727;AF=0.145168;AN=5008;NS=2504;DP=16475;EAS_AF=0.2986;AMR_AF=0.183;AFR_AF=0.1324;EUR_AF=0.0258;SAS_AF=0.1002;AA=A|||;VT=SNP
8	4676403	rs12549562	A	T	100	PASS	AC=1892;AF=0.377796;AN=5008;NS=2504;DP=18111;EAS_AF=0.3036;AMR_AF=0.2853;AFR_AF=0.4047;EUR_AF=0.495;SAS_AF=0.363;AA=A|||;VT=SNP
8	4676416	rs17071569	T	G	100	PASS	AC=769;AF=0.153554;AN=5008;NS=2504;DP=18000;EAS_AF=0.3095;AMR_AF=0.183;AFR_AF=0.1573;EUR_AF=0.0239;SAS_AF=0.1002;AA=T|||;VT=SNP
8	4676578	rs17071573	G	C	100	PASS	AC=548;AF=0.109425;AN=5008;NS=2504;DP=14876;EAS_AF=0.256;AMR_AF=0.1167;AFR_AF=0.0726;EUR_AF=0.0199;SAS_AF=0.0951;AA=G|||;VT=SNP
8	4676661	rs11775951	G	A	100	PASS	AC=1758;AF=0.351038;AN=5008;NS=2504;DP=16300;EAS_AF=0.2629;AMR_AF=0.2695;AFR_AF=0.3623;EUR_AF=0.4781;SAS_AF=0.3538;AA=G|||;VT=SNP
8	4676766	rs60781354	G	A	100	PASS	AC=474;AF=0.0946486;AN=5008;NS=2504;DP=16391;EAS_AF=0.252;AMR_AF=0.1167;AFR_AF=0.0204;EUR_AF=0.0199;SAS_AF=0.0941;AA=g|||;VT=SNP
8	4677253	rs17071579	C	T	100	PASS	AC=628;AF=0.125399;AN=5008;NS=2504;DP=16577;EAS_AF=0.256;AMR_AF=0.1239;AFR_AF=0.1271;EUR_AF=0.0199;SAS_AF=0.0982;AA=T|||;VT=SNP
8	4677472	rs10113531	T	C	100	PASS	AC=628;AF=0.125399;AN=5008;NS=2504;DP=21540;EAS_AF=0.256;AMR_AF=0.1239;AFR_AF=0.1271;EUR_AF=0.0199;SAS_AF=0.0982;AA=C|||;VT=SNP
8	4677622	rs10113508	A	G	100	PASS	AC=597;AF=0.119209;AN=5008;NS=2504;DP=17524;EAS_AF=0.2569;AMR_AF=0.1196;AFR_AF=0.1082;EUR_AF=0.0199;SAS_AF=0.0941;AA=A|||;VT=SNP
8	4677972	rs17071583	A	C	100	PASS	AC=636;AF=0.126997;AN=5008;NS=2504;DP=19005;EAS_AF=0.2609;AMR_AF=0.1254;AFR_AF=0.1271;EUR_AF=0.0209;SAS_AF=0.0992;AA=A|||;VT=SNP
8	4678027	rs17071587	G	C	100	PASS	AC=1601;AF=0.319688;AN=5008;NS=2504;DP=18300;EAS_AF=0.4187;AMR_AF=0.4769;AFR_AF=0.0825;EUR_AF=0.3608;SAS_AF=0.3845;AA=G|||;VT=SNP
8	4678301	rs12674540	A	T	100	PASS	AC=716;AF=0.142971;AN=5008;NS=2504;DP=20571;EAS_AF=0.2956;AMR_AF=0.1816;AFR_AF=0.1278;EUR_AF=0.0229;SAS_AF=0.1022;AA=T|||;VT=SNP
8	4678344	rs12674959	T	C	100	PASS	AC=635;AF=0.126797;AN=5008;NS=2504;DP=20974;EAS_AF=0.2629;AMR_AF=0.1254;AFR_AF=0.1263;EUR_AF=0.0199;SAS_AF=0.0982;AA=T|||;VT=SNP
8	4678381	rs4875389	G	A	100	PASS	AC=3969;AF=0.792532;AN=5008;NS=2504;DP=20606;EAS_AF=0.7381;AMR_AF=0.83;AFR_AF=0.702;EUR_AF=0.9095;SAS_AF=0.8241;AA=A|||;VT=SNP
8	4678477	rs4875390	C	T	100	PASS	AC=648;AF=0.129393;AN=5008;NS=2504;DP=20467;EAS_AF=0.2619;AMR_AF=0.1311;AFR_AF=0.1271;EUR_AF=0.0288;SAS_AF=0.0982;AA=T|||;VT=SNP
8	4678575	rs12674578	A	C	100	PASS	AC=574;AF=0.114617;AN=5008;NS=2504;DP=19599;EAS_AF=0.2619;AMR_AF=0.1297;AFR_AF=0.1256;EUR_AF=0.0199;SAS_AF=0.0348;AA=C|||;VT=SNP
8	4678584	rs12676416	G	T	100	PASS	AC=572;AF=0.114217;AN=5008;NS=2504;DP=19087;EAS_AF=0.2619;AMR_AF=0.1254;AFR_AF=0.1263;EUR_AF=0.0199;SAS_AF=0.0348;AA=T|||;VT=SNP
8	4678751	rs12675445	T	A	100	PASS	AC=633;AF=0.126398;AN=5008;NS=2504;DP=19172;EAS_AF=0.2619;AMR_AF=0.1268;AFR_AF=0.1263;EUR_AF=0.0189;SAS_AF=0.0971;AA=A|||;VT=SNP
8	4679495	rs1457189	C	T	100	PASS	AC=3840;AF=0.766773;AN=5008;NS=2504;DP=18622;EAS_AF=0.7044;AMR_AF=0.8184;AFR_AF=0.677;EUR_AF=0.9076;SAS_AF=0.771;AA=T|||;VT=SNP
8	4679573	rs10104307	C	G	100	PASS	AC=1934;AF=0.386182;AN=5008;NS=2504;DP=18213;EAS_AF=0.2966;AMR_AF=0.2939;AFR_AF=0.4327;EUR_AF=0.495;SAS_AF=0.3691;AA=C|||;VT=SNP
8	4679752	rs1866282	C	T	100	PASS	AC=3839;AF=0.766573;AN=5008;NS=2504;DP=17114;EAS_AF=0.7044;AMR_AF=0.817;AFR_AF=0.6755;EUR_AF=0.9056;SAS_AF=0.7751;AA=t|||;VT=SNP
```
