## Supplementary material for "Characterization of shared and ancestry-specific signals driving complex traits using multi-ancestry fine-mapping": s2_remaining_snps.pvar

```
##FILTER=<ID=PASS,Description="All filters passed">
##reference=ftp://ftp.1000genomes.ebi.ac.uk//vol1/ftp/technical/reference/phase2_reference_assembly_sequence/hs37d5.fa.gz
##contig=<ID=8,assembly=b37,length=146364022>
##ALT=<ID=CNV,Description="Copy Number Polymorphism">
##ALT=<ID=DEL,Description="Deletion">
##ALT=<ID=DUP,Description="Duplication">
##ALT=<ID=INS:ME:ALU,Description="Insertion of ALU element">
##ALT=<ID=INS:ME:LINE1,Description="Insertion of LINE1 element">
##ALT=<ID=INS:ME:SVA,Description="Insertion of SVA element">
##ALT=<ID=INS:MT,Description="Nuclear Mitochondrial Insertion">
##ALT=<ID=INV,Description="Inversion">
##ALT=<ID=CN0,Description="Copy number allele: 0 copies">
##ALT=<ID=CN1,Description="Copy number allele: 1 copy">
##ALT=<ID=CN2,Description="Copy number allele: 2 copies">
##ALT=<ID=CN3,Description="Copy number allele: 3 copies">
##ALT=<ID=CN4,Description="Copy number allele: 4 copies">
##ALT=<ID=CN5,Description="Copy number allele: 5 copies">
##ALT=<ID=CN6,Description="Copy number allele: 6 copies">
##ALT=<ID=CN7,Description="Copy number allele: 7 copies">
##ALT=<ID=CN8,Description="Copy number allele: 8 copies">
##ALT=<ID=CN9,Description="Copy number allele: 9 copies">
##ALT=<ID=CN10,Description="Copy number allele: 10 copies">
##ALT=<ID=CN11,Description="Copy number allele: 11 copies">
##ALT=<ID=CN12,Description="Copy number allele: 12 copies">
##ALT=<ID=CN13,Description="Copy number allele: 13 copies">
##ALT=<ID=CN14,Description="Copy number allele: 14 copies">
##ALT=<ID=CN15,Description="Copy number allele: 15 copies">
##ALT=<ID=CN16,Description="Copy number allele: 16 copies">
##ALT=<ID=CN17,Description="Copy number allele: 17 copies">
##ALT=<ID=CN18,Description="Copy number allele: 18 copies">
##ALT=<ID=CN19,Description="Copy number allele: 19 copies">
##ALT=<ID=CN20,Description="Copy number allele: 20 copies">
##ALT=<ID=CN21,Description="Copy number allele: 21 copies">
##ALT=<ID=CN22,Description="Copy number allele: 22 copies">
##ALT=<ID=CN23,Description="Copy number allele: 23 copies">
##ALT=<ID=CN24,Description="Copy number allele: 24 copies">
##ALT=<ID=CN25,Description="Copy number allele: 25 copies">
##ALT=<ID=CN26,Description="Copy number allele: 26 copies">
##ALT=<ID=CN27,Description="Copy number allele: 27 copies">
##ALT=<ID=CN28,Description="Copy number allele: 28 copies">
##ALT=<ID=CN29,Description="Copy number allele: 29 copies">
##ALT=<ID=CN30,Description="Copy number allele: 30 copies">
##ALT=<ID=CN31,Description="Copy number allele: 31 copies">
##ALT=<ID=CN32,Description="Copy number allele: 32 copies">
##ALT=<ID=CN33,Description="Copy number allele: 33 copies">
##ALT=<ID=CN34,Description="Copy number allele: 34 copies">
##ALT=<ID=CN35,Description="Copy number allele: 35 copies">
##ALT=<ID=CN36,Description="Copy number allele: 36 copies">
##ALT=<ID=CN37,Description="Copy number allele: 37 copies">
##ALT=<ID=CN38,Description="Copy number allele: 38 copies">
##ALT=<ID=CN39,Description="Copy number allele: 39 copies">
##ALT=<ID=CN40,Description="Copy number allele: 40 copies">
##ALT=<ID=CN41,Description="Copy number allele: 41 copies">
##ALT=<ID=CN42,Description="Copy number allele: 42 copies">
##ALT=<ID=CN43,Description="Copy number allele: 43 copies">
##ALT=<ID=CN44,Description="Copy number allele: 44 copies">
##ALT=<ID=CN45,Description="Copy number allele: 45 copies">
##ALT=<ID=CN46,Description="Copy number allele: 46 copies">
##ALT=<ID=CN47,Description="Copy number allele: 47 copies">
##ALT=<ID=CN48,Description="Copy number allele: 48 copies">
##ALT=<ID=CN49,Description="Copy number allele: 49 copies">
##ALT=<ID=CN50,Description="Copy number allele: 50 copies">
##ALT=<ID=CN51,Description="Copy number allele: 51 copies">
##ALT=<ID=CN52,Description="Copy number allele: 52 copies">
##ALT=<ID=CN53,Description="Copy number allele: 53 copies">
##ALT=<ID=CN54,Description="Copy number allele: 54 copies">
##ALT=<ID=CN55,Description="Copy number allele: 55 copies">
##ALT=<ID=CN56,Description="Copy number allele: 56 copies">
##ALT=<ID=CN57,Description="Copy number allele: 57 copies">
##ALT=<ID=CN58,Description="Copy number allele: 58 copies">
##ALT=<ID=CN59,Description="Copy number allele: 59 copies">
##ALT=<ID=CN60,Description="Copy number allele: 60 copies">
##ALT=<ID=CN61,Description="Copy number allele: 61 copies">
##ALT=<ID=CN62,Description="Copy number allele: 62 copies">
##ALT=<ID=CN63,Description="Copy number allele: 63 copies">
##ALT=<ID=CN64,Description="Copy number allele: 64 copies">
##ALT=<ID=CN65,Description="Copy number allele: 65 copies">
##ALT=<ID=CN66,Description="Copy number allele: 66 copies">
##ALT=<ID=CN67,Description="Copy number allele: 67 copies">
##ALT=<ID=CN68,Description="Copy number allele: 68 copies">
##ALT=<ID=CN69,Description="Copy number allele: 69 copies">
##ALT=<ID=CN70,Description="Copy number allele: 70 copies">
##ALT=<ID=CN71,Description="Copy number allele: 71 copies">
##ALT=<ID=CN72,Description="Copy number allele: 72 copies">
##ALT=<ID=CN73,Description="Copy number allele: 73 copies">
##ALT=<ID=CN74,Description="Copy number allele: 74 copies">
##ALT=<ID=CN75,Description="Copy number allele: 75 copies">
##ALT=<ID=CN76,Description="Copy number allele: 76 copies">
##ALT=<ID=CN77,Description="Copy number allele: 77 copies">
##ALT=<ID=CN78,Description="Copy number allele: 78 copies">
##ALT=<ID=CN79,Description="Copy number allele: 79 copies">
##ALT=<ID=CN80,Description="Copy number allele: 80 copies">
##ALT=<ID=CN81,Description="Copy number allele: 81 copies">
##ALT=<ID=CN82,Description="Copy number allele: 82 copies">
##ALT=<ID=CN83,Description="Copy number allele: 83 copies">
##ALT=<ID=CN84,Description="Copy number allele: 84 copies">
##ALT=<ID=CN85,Description="Copy number allele: 85 copies">
##ALT=<ID=CN86,Description="Copy number allele: 86 copies">
##ALT=<ID=CN87,Description="Copy number allele: 87 copies">
##ALT=<ID=CN88,Description="Copy number allele: 88 copies">
##ALT=<ID=CN89,Description="Copy number allele: 89 copies">
##ALT=<ID=CN90,Description="Copy number allele: 90 copies">
##ALT=<ID=CN91,Description="Copy number allele: 91 copies">
##ALT=<ID=CN92,Description="Copy number allele: 92 copies">
##ALT=<ID=CN93,Description="Copy number allele: 93 copies">
##ALT=<ID=CN94,Description="Copy number allele: 94 copies">
##ALT=<ID=CN95,Description="Copy number allele: 95 copies">
##ALT=<ID=CN96,Description="Copy number allele: 96 copies">
##ALT=<ID=CN97,Description="Copy number allele: 97 copies">
##ALT=<ID=CN98,Description="Copy number allele: 98 copies">
##ALT=<ID=CN99,Description="Copy number allele: 99 copies">
##ALT=<ID=CN100,Description="Copy number allele: 100 copies">
##ALT=<ID=CN101,Description="Copy number allele: 101 copies">
##ALT=<ID=CN102,Description="Copy number allele: 102 copies">
##ALT=<ID=CN103,Description="Copy number allele: 103 copies">
##ALT=<ID=CN104,Description="Copy number allele: 104 copies">
##ALT=<ID=CN105,Description="Copy number allele: 105 copies">
##ALT=<ID=CN106,Description="Copy number allele: 106 copies">
##ALT=<ID=CN107,Description="Copy number allele: 107 copies">
##ALT=<ID=CN108,Description="Copy number allele: 108 copies">
##ALT=<ID=CN109,Description="Copy number allele: 109 copies">
##ALT=<ID=CN110,Description="Copy number allele: 110 copies">
##ALT=<ID=CN111,Description="Copy number allele: 111 copies">
##ALT=<ID=CN112,Description="Copy number allele: 112 copies">
##ALT=<ID=CN113,Description="Copy number allele: 113 copies">
##ALT=<ID=CN114,Description="Copy number allele: 114 copies">
##ALT=<ID=CN115,Description="Copy number allele: 115 copies">
##ALT=<ID=CN116,Description="Copy number allele: 116 copies">
##ALT=<ID=CN117,Description="Copy number allele: 117 copies">
##ALT=<ID=CN118,Description="Copy number allele: 118 copies">
##ALT=<ID=CN119,Description="Copy number allele: 119 copies">
##ALT=<ID=CN120,Description="Copy number allele: 120 copies">
##ALT=<ID=CN121,Description="Copy number allele: 121 copies">
##ALT=<ID=CN122,Description="Copy number allele: 122 copies">
##ALT=<ID=CN123,Description="Copy number allele: 123 copies">
##ALT=<ID=CN124,Description="Copy number allele: 124 copies">
##INFO=<ID=CIEND,Number=2,Type=Integer,Description="Confidence interval around END for imprecise variants">
##INFO=<ID=CIPOS,Number=2,Type=Integer,Description="Confidence interval around POS for imprecise variants">
##INFO=<ID=CS,Number=1,Type=String,Description="Source call set.">
##INFO=<ID=END,Number=1,Type=Integer,Description="End coordinate of this variant">
##INFO=<ID=IMPRECISE,Number=0,Type=Flag,Description="Imprecise structural variation">
##INFO=<ID=MC,Number=.,Type=String,Description="Merged calls.">
##INFO=<ID=MEINFO,Number=4,Type=String,Description="Mobile element info of the form NAME,START,END<POLARITY; If there is only 5' OR 3' support for this call, will be NULL NULL for START and END">
##INFO=<ID=MEND,Number=1,Type=Integer,Description="Mitochondrial end coordinate of inserted sequence">
##INFO=<ID=MLEN,Number=1,Type=Integer,Description="Estimated length of mitochondrial insert">
##INFO=<ID=MSTART,Number=1,Type=Integer,Description="Mitochondrial start coordinate of inserted sequence">
##INFO=<ID=SVLEN,Number=.,Type=Integer,Description="SV length. It is only calculated for structural variation MEIs. For other types of SVs; one may calculate the SV length by INFO:END-START+1, or by finding the difference between lengthes of REF and ALT alleles">
##INFO=<ID=SVTYPE,Number=1,Type=String,Description="Type of structural variant">
##INFO=<ID=TSD,Number=1,Type=String,Description="Precise Target Site Duplication for bases, if unknown, value will be NULL">
##INFO=<ID=AC,Number=A,Type=Integer,Description="Total number of alternate alleles in called genotypes">
##INFO=<ID=AF,Number=A,Type=Float,Description="Estimated allele frequency in the range (0,1)">
##INFO=<ID=NS,Number=1,Type=Integer,Description="Number of samples with data">
##INFO=<ID=AN,Number=1,Type=Integer,Description="Total number of alleles in called genotypes">
##INFO=<ID=EAS_AF,Number=A,Type=Float,Description="Allele frequency in the EAS populations calculated from AC and AN, in the range (0,1)">
##INFO=<ID=EUR_AF,Number=A,Type=Float,Description="Allele frequency in the EUR populations calculated from AC and AN, in the range (0,1)">
##INFO=<ID=AFR_AF,Number=A,Type=Float,Description="Allele frequency in the AFR populations calculated from AC and AN, in the range (0,1)">
##INFO=<ID=AMR_AF,Number=A,Type=Float,Description="Allele frequency in the AMR populations calculated from AC and AN, in the range (0,1)">
##INFO=<ID=SAS_AF,Number=A,Type=Float,Description="Allele frequency in the SAS populations calculated from AC and AN, in the range (0,1)">
##INFO=<ID=DP,Number=1,Type=Integer,Description="Total read depth; only low coverage data were counted towards the DP, exome data were not used">
##INFO=<ID=AA,Number=1,Type=String,Description="Ancestral Allele. Format: AA|REF|ALT|IndelType. AA: Ancestral allele, REF:Reference Allele, ALT:Alternate Allele, IndelType:Type of Indel (REF, ALT and IndelType are only defined for indels)">
##INFO=<ID=VT,Number=.,Type=String,Description="indicates what type of variant the line represents">
##INFO=<ID=EX_TARGET,Number=0,Type=Flag,Description="indicates whether a variant is within the exon pull down target boundaries">
##INFO=<ID=MULTI_ALLELIC,Number=0,Type=Flag,Description="indicates whether a site is multi-allelic">
#CHROM	POS	ID	REF	ALT	QUAL	FILTER	INFO
8	3680182	rs10110717	T	C	100	PASS	AC=1856;AF=0.370607;AN=5008;NS=2504;DP=18505;EAS_AF=0.6111;AMR_AF=0.4669;AFR_AF=0.292;EUR_AF=0.3161;SAS_AF=0.2168;AA=t|||;VT=SNP
8	3680411	rs4639542	C	T	100	PASS	AC=3869;AF=0.772564;AN=5008;NS=2504;DP=18146;EAS_AF=0.7827;AMR_AF=0.7752;AFR_AF=0.9039;EUR_AF=0.7594;SAS_AF=0.5961;AA=T|||;VT=SNP
8	3680748	rs114141400	C	A	100	PASS	AC=210;AF=0.0419329;AN=5008;NS=2504;DP=15423;EAS_AF=0.0169;AMR_AF=0.0173;AFR_AF=0.1271;EUR_AF=0.0099;SAS_AF=0.0031;AA=c|||;VT=SNP
8	3680780	rs7840632	G	C	100	PASS	AC=2048;AF=0.408946;AN=5008;NS=2504;DP=14933;EAS_AF=0.254;AMR_AF=0.2867;AFR_AF=0.6778;EUR_AF=0.3907;SAS_AF=0.3108;AA=C|||;VT=SNP
8	3680871	rs10086283	T	A	100	PASS	AC=663;AF=0.132388;AN=5008;NS=2504;DP=13942;EAS_AF=0.1637;AMR_AF=0.0764;AFR_AF=0.1755;EUR_AF=0.1093;SAS_AF=0.1053;AA=T|||;VT=SNP
8	3681038	rs9694779	A	T	100	PASS	AC=1715;AF=0.342452;AN=5008;NS=2504;DP=12697;EAS_AF=0.5694;AMR_AF=0.4553;AFR_AF=0.2012;EUR_AF=0.3052;SAS_AF=0.2577;AA=A|||;VT=SNP
8	3681410	rs76863080	T	C	100	PASS	AC=356;AF=0.0710863;AN=5008;NS=2504;DP=13668;EAS_AF=0.0188;AMR_AF=0.0231;AFR_AF=0.2315;EUR_AF=0.0119;SAS_AF=0.0031;AA=T|||;VT=SNP
8	3681516	rs17807654	G	T	100	PASS	AC=728;AF=0.145367;AN=5008;NS=2504;DP=14770;EAS_AF=0.0357;AMR_AF=0.1657;AFR_AF=0.1051;EUR_AF=0.2624;SAS_AF=0.1779;AA=T|||;VT=SNP
8	3681586	rs35263485	G	C	100	PASS	AC=770;AF=0.153754;AN=5008;NS=2504;DP=15391;EAS_AF=0.0347;AMR_AF=0.1729;AFR_AF=0.1467;EUR_AF=0.2565;SAS_AF=0.1667;AA=G|||;VT=SNP
8	3681587	rs7845150	G	A	100	PASS	AC=3668;AF=0.732428;AN=5008;NS=2504;DP=15235;EAS_AF=0.7827;AMR_AF=0.7421;AFR_AF=0.8752;EUR_AF=0.6918;SAS_AF=0.5225;AA=A|||;VT=SNP
8	3681712	rs7829815	A	C	100	PASS	AC=351;AF=0.0700879;AN=5008;NS=2504;DP=15976;EAS_AF=0.0198;AMR_AF=0.0245;AFR_AF=0.2216;EUR_AF=0.0149;SAS_AF=0.0061;AA=C|||;VT=SNP
8	3681995	rs7812367	C	A	100	PASS	AC=3898;AF=0.778355;AN=5008;NS=2504;DP=13861;EAS_AF=0.7847;AMR_AF=0.7723;AFR_AF=0.9017;EUR_AF=0.7485;SAS_AF=0.6401;AA=A|||;VT=SNP
8	3682023	rs7830364	A	G	100	PASS	AC=99;AF=0.0197684;AN=5008;NS=2504;DP=16899;EAS_AF=0.0179;AMR_AF=0.0058;AFR_AF=0.0484;EUR_AF=0.0099;SAS_AF=0.0031;AA=A|||;VT=SNP
8	3682207	rs7834175	T	A	100	PASS	AC=493;AF=0.0984425;AN=5008;NS=2504;DP=15930;EAS_AF=0.0268;AMR_AF=0.0288;AFR_AF=0.289;EUR_AF=0.0199;SAS_AF=0.045;AA=A|||;VT=SNP
8	3682217	rs7830539	A	C	100	PASS	AC=738;AF=0.147364;AN=5008;NS=2504;DP=15528;EAS_AF=0.0377;AMR_AF=0.1744;AFR_AF=0.1014;EUR_AF=0.2694;SAS_AF=0.1779;AA=A|||;VT=SNP
8	3682271	rs117905697	T	C	100	PASS	AC=110;AF=0.0219649;AN=5008;NS=2504;DP=14939;EAS_AF=0.0179;AMR_AF=0.0072;AFR_AF=0.0552;EUR_AF=0.0099;SAS_AF=0.0041;AA=T|||;VT=SNP
8	3682278	rs7812827	C	G	100	PASS	AC=3262;AF=0.651358;AN=5008;NS=2504;DP=14772;EAS_AF=0.8056;AMR_AF=0.7133;AFR_AF=0.5756;EUR_AF=0.672;SAS_AF=0.5297;AA=C|||;VT=SNP
8	3682505	rs79047284	A	C	100	PASS	AC=611;AF=0.122005;AN=5008;NS=2504;DP=14983;EAS_AF=0.0268;AMR_AF=0.0418;AFR_AF=0.3714;EUR_AF=0.0199;SAS_AF=0.045;AA=C|||;VT=SNP
8	3682622	rs116249237	G	A	100	PASS	AC=105;AF=0.0209665;AN=5008;NS=2504;DP=15498;EAS_AF=0.0169;AMR_AF=0.0072;AFR_AF=0.0522;EUR_AF=0.0099;SAS_AF=0.0041;AA=G|||;VT=SNP
8	3682681	rs13277281	C	G	100	PASS	AC=724;AF=0.144569;AN=5008;NS=2504;DP=14459;EAS_AF=0.0357;AMR_AF=0.1686;AFR_AF=0.1074;EUR_AF=0.2565;SAS_AF=0.1748;AA=C|||;VT=SNP
8	3682804	rs117020913	C	T	100	PASS	AC=491;AF=0.0980431;AN=5008;NS=2504;DP=14139;EAS_AF=0.0268;AMR_AF=0.0288;AFR_AF=0.2874;EUR_AF=0.0199;SAS_AF=0.045;AA=T|||;VT=SNP
8	3682888	rs6984586	G	C	100	PASS	AC=4001;AF=0.798922;AN=5008;NS=2504;DP=15051;EAS_AF=0.8075;AMR_AF=0.8055;AFR_AF=0.916;EUR_AF=0.7972;SAS_AF=0.6288;AA=C|||;VT=SNP
8	3682938	rs6984726	G	C	100	PASS	AC=4054;AF=0.809505;AN=5008;NS=2504;DP=16672;EAS_AF=0.8065;AMR_AF=0.8055;AFR_AF=0.9168;EUR_AF=0.7972;SAS_AF=0.683;AA=C|||;VT=SNP
8	3682966	rs10111094	G	A	100	PASS	AC=656;AF=0.13099;AN=5008;NS=2504;DP=16662;EAS_AF=0.1607;AMR_AF=0.072;AFR_AF=0.177;EUR_AF=0.1074;SAS_AF=0.1043;AA=g|||;VT=SNP
8	3683554	rs11787086	G	C	100	PASS	AC=3435;AF=0.685903;AN=5008;NS=2504;DP=19522;EAS_AF=0.7887;AMR_AF=0.745;AFR_AF=0.652;EUR_AF=0.7197;SAS_AF=0.5491;AA=G|||;VT=SNP
8	3683879	rs4437679	T	C	100	PASS	AC=3859;AF=0.770567;AN=5008;NS=2504;DP=18766;EAS_AF=0.8234;AMR_AF=0.768;AFR_AF=0.8812;EUR_AF=0.7336;SAS_AF=0.6063;AA=C|||;VT=SNP
8	3684138	rs77534127	C	G	100	PASS	AC=124;AF=0.0247604;AN=5008;NS=2504;DP=13793;EAS_AF=0.0179;AMR_AF=0.0058;AFR_AF=0.0673;EUR_AF=0.0099;SAS_AF=0.0031;AA=C|||;VT=SNP
8	3684158	rs12681038	A	T	100	PASS	AC=1786;AF=0.356629;AN=5008;NS=2504;DP=13766;EAS_AF=0.5823;AMR_AF=0.4784;AFR_AF=0.2088;EUR_AF=0.329;SAS_AF=0.2658;AA=A|||;VT=SNP
8	3684199	rs10088247	C	T	100	PASS	AC=3823;AF=0.763379;AN=5008;NS=2504;DP=15023;EAS_AF=0.7976;AMR_AF=0.7666;AFR_AF=0.8812;EUR_AF=0.7336;SAS_AF=0.5971;AA=T|||;VT=SNP
8	3684289	rs78316266	A	G	100	PASS	AC=379;AF=0.0756789;AN=5008;NS=2504;DP=14697;EAS_AF=0.0258;AMR_AF=0.0202;AFR_AF=0.2141;EUR_AF=0.0149;SAS_AF=0.0419;AA=A|||;VT=SNP
8	3684496	rs12674745	G	C	100	PASS	AC=1735;AF=0.346446;AN=5008;NS=2504;DP=13590;EAS_AF=0.5804;AMR_AF=0.4856;AFR_AF=0.1967;EUR_AF=0.341;SAS_AF=0.2147;AA=G|||;VT=SNP
8	3685172	rs17327926	A	T	100	PASS	AC=1578;AF=0.315096;AN=5008;NS=2504;DP=17915;EAS_AF=0.2113;AMR_AF=0.2637;AFR_AF=0.385;EUR_AF=0.3926;SAS_AF=0.2843;AA=A|||;VT=SNP
8	3685301	rs12682057	T	C	100	PASS	AC=1782;AF=0.355831;AN=5008;NS=2504;DP=18091;EAS_AF=0.6101;AMR_AF=0.487;AFR_AF=0.2042;EUR_AF=0.3419;SAS_AF=0.2198;AA=T|||;VT=SNP
8	3685383	rs35099007	G	C	100	PASS	AC=630;AF=0.125799;AN=5008;NS=2504;DP=20252;EAS_AF=0.0446;AMR_AF=0.1671;AFR_AF=0.0197;EUR_AF=0.2763;SAS_AF=0.1687;AA=G|||;VT=SNP
8	3685406	rs114932123	C	T	100	PASS	AC=120;AF=0.0239617;AN=5008;NS=2504;DP=19962;EAS_AF=0.0169;AMR_AF=0.0058;AFR_AF=0.0651;EUR_AF=0.0099;SAS_AF=0.0031;AA=C|||;VT=SNP
8	3685449	rs12681668	A	G	100	PASS	AC=1856;AF=0.370607;AN=5008;NS=2504;DP=19610;EAS_AF=0.6111;AMR_AF=0.4914;AFR_AF=0.2065;EUR_AF=0.3499;SAS_AF=0.2802;AA=A|||;VT=SNP
8	3685723	rs4443683	T	C	100	PASS	AC=4049;AF=0.808506;AN=5008;NS=2504;DP=19252;EAS_AF=0.8433;AMR_AF=0.8026;AFR_AF=0.9077;EUR_AF=0.7873;SAS_AF=0.6646;AA=C|||;VT=SNP
8	3685800	rs17067707	G	A	100	PASS	AC=261;AF=0.0521166;AN=5008;NS=2504;DP=18888;EAS_AF=0.0159;AMR_AF=0.0216;AFR_AF=0.1596;EUR_AF=0.0149;SAS_AF=0.0041;AA=G|||;VT=SNP
8	3686230	rs10095435	G	C	100	PASS	AC=4050;AF=0.808706;AN=5008;NS=2504;DP=17880;EAS_AF=0.8145;AMR_AF=0.8112;AFR_AF=0.9062;EUR_AF=0.8201;SAS_AF=0.6575;AA=C|||;VT=SNP
8	3686359	rs10110739	A	T	100	PASS	AC=1567;AF=0.312899;AN=5008;NS=2504;DP=18276;EAS_AF=0.2202;AMR_AF=0.2565;AFR_AF=0.388;EUR_AF=0.3718;SAS_AF=0.2863;AA=A|||;VT=SNP
8	3686486	rs78462575	C	T	100	PASS	AC=111;AF=0.0221645;AN=5008;NS=2504;DP=19532;EAS_AF=0.0169;AMR_AF=0.0058;AFR_AF=0.0575;EUR_AF=0.0109;SAS_AF=0.0031;AA=C|||;VT=SNP
8	3686697	rs4437680	C	A	100	PASS	AC=2485;AF=0.496206;AN=5008;NS=2504;DP=17637;EAS_AF=0.6042;AMR_AF=0.6585;AFR_AF=0.3056;EUR_AF=0.5924;SAS_AF=0.4284;AA=C|||;VT=SNP
8	3686748	rs4449820	T	A	100	PASS	AC=1754;AF=0.35024;AN=5008;NS=2504;DP=19265;EAS_AF=0.5605;AMR_AF=0.4813;AFR_AF=0.2065;EUR_AF=0.325;SAS_AF=0.2607;AA=T|||;VT=SNP
8	3686758	rs12334348	T	G	100	PASS	AC=1637;AF=0.326877;AN=5008;NS=2504;DP=19446;EAS_AF=0.2341;AMR_AF=0.2781;AFR_AF=0.3903;EUR_AF=0.4046;SAS_AF=0.2914;AA=T|||;VT=SNP
8	3686792	rs4269566	A	C	100	PASS	AC=1872;AF=0.373802;AN=5008;NS=2504;DP=19751;EAS_AF=0.5823;AMR_AF=0.4928;AFR_AF=0.2655;EUR_AF=0.338;SAS_AF=0.2577;AA=C|||;VT=SNP
8	3686821	rs4442171	C	T	100	PASS	AC=1825;AF=0.364417;AN=5008;NS=2504;DP=19834;EAS_AF=0.5813;AMR_AF=0.4827;AFR_AF=0.2413;EUR_AF=0.325;SAS_AF=0.2638;AA=T|||;VT=SNP
8	3686828	rs4269567	A	G	100	PASS	AC=1818;AF=0.363019;AN=5008;NS=2504;DP=19819;EAS_AF=0.5813;AMR_AF=0.4885;AFR_AF=0.2126;EUR_AF=0.3469;SAS_AF=0.2689;AA=A|||;VT=SNP
8	3686892	rs75936956	T	C	100	PASS	AC=89;AF=0.0177716;AN=5008;NS=2504;DP=20044;EAS_AF=0.0169;AMR_AF=0.0043;AFR_AF=0.0416;EUR_AF=0.0109;SAS_AF=0.0031;AA=T|||;VT=SNP
8	3686944	rs4270991	A	G	100	PASS	AC=1765;AF=0.352436;AN=5008;NS=2504;DP=19464;EAS_AF=0.5704;AMR_AF=0.4813;AFR_AF=0.2065;EUR_AF=0.3241;SAS_AF=0.2628;AA=G|||;VT=SNP
8	3687399	rs7824328	T	C	100	PASS	AC=3673;AF=0.733427;AN=5008;NS=2504;DP=17429;EAS_AF=0.7956;AMR_AF=0.7666;AFR_AF=0.7874;EUR_AF=0.7157;SAS_AF=0.591;AA=T|||;VT=SNP
8	3687704	rs2975378	T	A	100	PASS	AC=3450;AF=0.688898;AN=5008;NS=2504;DP=19201;EAS_AF=0.7827;AMR_AF=0.7291;AFR_AF=0.708;EUR_AF=0.6799;SAS_AF=0.547;AA=A|||;VT=SNP
8	3687812	rs2975375	G	T	100	PASS	AC=3736;AF=0.746006;AN=5008;NS=2504;DP=19377;EAS_AF=0.7976;AMR_AF=0.7622;AFR_AF=0.8359;EUR_AF=0.7207;SAS_AF=0.5859;AA=T|||;VT=SNP
8	3687848	rs11988752	G	A	100	PASS	AC=1685;AF=0.336462;AN=5008;NS=2504;DP=18997;EAS_AF=0.5546;AMR_AF=0.4539;AFR_AF=0.208;EUR_AF=0.2853;SAS_AF=0.2546;AA=G|||;VT=SNP
8	3687917	rs2975373	G	A	100	PASS	AC=670;AF=0.133786;AN=5008;NS=2504;DP=18296;EAS_AF=0.1567;AMR_AF=0.0735;AFR_AF=0.18;EUR_AF=0.1123;SAS_AF=0.1125;AA=T|||;VT=SNP
8	3688034	rs73172263	G	T	100	PASS	AC=593;AF=0.118411;AN=5008;NS=2504;DP=18536;EAS_AF=0.0347;AMR_AF=0.1614;AFR_AF=0.0204;EUR_AF=0.2555;SAS_AF=0.1656;AA=G|||;VT=SNP
8	3688080	rs10103977	C	G	100	PASS	AC=3748;AF=0.748403;AN=5008;NS=2504;DP=17559;EAS_AF=0.8224;AMR_AF=0.7536;AFR_AF=0.8366;EUR_AF=0.7058;SAS_AF=0.593;AA=G|||;VT=SNP
8	3688710	rs9650512	G	C	100	PASS	AC=888;AF=0.177316;AN=5008;NS=2504;DP=19930;EAS_AF=0.0437;AMR_AF=0.1945;AFR_AF=0.1611;EUR_AF=0.2952;SAS_AF=0.2035;AA=g|||;VT=SNP
8	3688797	rs11778973	G	A	100	PASS	AC=1757;AF=0.350839;AN=5008;NS=2504;DP=18154;EAS_AF=0.5526;AMR_AF=0.4568;AFR_AF=0.2655;EUR_AF=0.2823;SAS_AF=0.2536;AA=G|||;VT=SNP
8	3689000	rs9650513	G	C	100	PASS	AC=770;AF=0.153754;AN=5008;NS=2504;DP=17584;EAS_AF=0.0377;AMR_AF=0.1902;AFR_AF=0.1021;EUR_AF=0.2913;SAS_AF=0.1759;AA=G|||;VT=SNP
8	3689010	rs28737210	C	T	100	PASS	AC=809;AF=0.161542;AN=5008;NS=2504;DP=17743;EAS_AF=0.1766;AMR_AF=0.0865;AFR_AF=0.2678;EUR_AF=0.1153;SAS_AF=0.1033;AA=C|||;VT=SNP
8	3689629	rs11786964	C	G	100	PASS	AC=1426;AF=0.284744;AN=5008;NS=2504;DP=17484;EAS_AF=0.2222;AMR_AF=0.2536;AFR_AF=0.2821;EUR_AF=0.3827;SAS_AF=0.274;AA=C|||;VT=SNP
8	3689823	rs10111503	C	G	100	PASS	AC=1981;AF=0.395567;AN=5008;NS=2504;DP=16905;EAS_AF=0.2312;AMR_AF=0.2882;AFR_AF=0.6339;EUR_AF=0.3946;SAS_AF=0.32;AA=G|||;VT=SNP
8	3690011	rs10111740	C	T	100	PASS	AC=1539;AF=0.307308;AN=5008;NS=2504;DP=17432;EAS_AF=0.2192;AMR_AF=0.2608;AFR_AF=0.3646;EUR_AF=0.3837;SAS_AF=0.2751;AA=C|||;VT=SNP
8	3690030	rs10110913	G	C	100	PASS	AC=1546;AF=0.308706;AN=5008;NS=2504;DP=17398;EAS_AF=0.2212;AMR_AF=0.2608;AFR_AF=0.3684;EUR_AF=0.3837;SAS_AF=0.2751;AA=G|||;VT=SNP
8	3690175	rs77046875	A	C	100	PASS	AC=111;AF=0.0221645;AN=5008;NS=2504;DP=15390;EAS_AF=0.0188;AMR_AF=0.0058;AFR_AF=0.056;EUR_AF=0.0099;SAS_AF=0.0041;AA=A|||;VT=SNP
8	3690204	rs76252062	T	C	100	PASS	AC=113;AF=0.0225639;AN=5008;NS=2504;DP=15261;EAS_AF=0.0188;AMR_AF=0.0086;AFR_AF=0.056;EUR_AF=0.0099;SAS_AF=0.0041;AA=t|||;VT=SNP
8	3690856	rs68057038	G	T	100	PASS	AC=710;AF=0.141773;AN=5008;NS=2504;DP=14369;EAS_AF=0.0427;AMR_AF=0.17;AFR_AF=0.0976;EUR_AF=0.2565;SAS_AF=0.1656;AA=G|||;VT=SNP
8	3693445	rs35134000	C	T	100	PASS	AC=1888;AF=0.376997;AN=5008;NS=2504;DP=14391;EAS_AF=0.2341;AMR_AF=0.2565;AFR_AF=0.6483;EUR_AF=0.3419;SAS_AF=0.2791;AA=T|||;VT=SNP
8	3693527	rs35621637	T	G	100	PASS	AC=1793;AF=0.358027;AN=5008;NS=2504;DP=14892;EAS_AF=0.2321;AMR_AF=0.2536;AFR_AF=0.5787;EUR_AF=0.3429;SAS_AF=0.2791;AA=T|||;VT=SNP
8	3693555	rs36021145	G	T	100	PASS	AC=1767;AF=0.352835;AN=5008;NS=2504;DP=14956;EAS_AF=0.2321;AMR_AF=0.2507;AFR_AF=0.5613;EUR_AF=0.3419;SAS_AF=0.2791;AA=G|||;VT=SNP
8	3693601	rs35958249	T	G	100	PASS	AC=1798;AF=0.359026;AN=5008;NS=2504;DP=15633;EAS_AF=0.2321;AMR_AF=0.2536;AFR_AF=0.5817;EUR_AF=0.3419;SAS_AF=0.2812;AA=G|||;VT=SNP
8	3694020	rs12549568	C	T	100	PASS	AC=1881;AF=0.375599;AN=5008;NS=2504;DP=16670;EAS_AF=0.2331;AMR_AF=0.2579;AFR_AF=0.6422;EUR_AF=0.3419;SAS_AF=0.2802;AA=T|||;VT=SNP
8	3694148	rs12549593	C	G	100	PASS	AC=612;AF=0.122204;AN=5008;NS=2504;DP=15050;EAS_AF=0.0446;AMR_AF=0.1499;AFR_AF=0.0961;EUR_AF=0.2157;SAS_AF=0.1217;AA=C|||;VT=SNP
8	3694323	rs12549632	C	A	100	PASS	AC=1714;AF=0.342252;AN=5008;NS=2504;DP=14189;EAS_AF=0.2133;AMR_AF=0.2349;AFR_AF=0.5575;EUR_AF=0.334;SAS_AF=0.2689;AA=C|||;VT=SNP
8	3694484	rs12542886	T	C	100	PASS	AC=1894;AF=0.378195;AN=5008;NS=2504;DP=14460;EAS_AF=0.2341;AMR_AF=0.2579;AFR_AF=0.6498;EUR_AF=0.3429;SAS_AF=0.2812;AA=C|||;VT=SNP
8	3694575	rs12542348	A	G	100	PASS	AC=1798;AF=0.359026;AN=5008;NS=2504;DP=15415;EAS_AF=0.2331;AMR_AF=0.2536;AFR_AF=0.5794;EUR_AF=0.3429;SAS_AF=0.2822;AA=G|||;VT=SNP
8	3694596	rs12545154	G	C	100	PASS	AC=1803;AF=0.360024;AN=5008;NS=2504;DP=14900;EAS_AF=0.2331;AMR_AF=0.2536;AFR_AF=0.5802;EUR_AF=0.3429;SAS_AF=0.2863;AA=C|||;VT=SNP
8	3694644	rs9314506	T	C	100	PASS	AC=2011;AF=0.401558;AN=5008;NS=2504;DP=15237;EAS_AF=0.6032;AMR_AF=0.5259;AFR_AF=0.1989;EUR_AF=0.4404;SAS_AF=0.3395;AA=T|||;VT=SNP
8	3694795	rs10156289	A	G	100	PASS	AC=1799;AF=0.359225;AN=5008;NS=2504;DP=18517;EAS_AF=0.2351;AMR_AF=0.255;AFR_AF=0.5787;EUR_AF=0.3429;SAS_AF=0.2812;AA=G|||;VT=SNP
8	3694798	rs10156311	T	A	100	PASS	AC=1800;AF=0.359425;AN=5008;NS=2504;DP=18424;EAS_AF=0.2361;AMR_AF=0.255;AFR_AF=0.5787;EUR_AF=0.3429;SAS_AF=0.2812;AA=T|||;VT=SNP
8	3694817	rs12542916	A	G	100	PASS	AC=1800;AF=0.359425;AN=5008;NS=2504;DP=18412;EAS_AF=0.2331;AMR_AF=0.2579;AFR_AF=0.5787;EUR_AF=0.3439;SAS_AF=0.2812;AA=G|||;VT=SNP
8	3694914	rs12543497	T	G	100	PASS	AC=1818;AF=0.363019;AN=5008;NS=2504;DP=17979;EAS_AF=0.2361;AMR_AF=0.2579;AFR_AF=0.5802;EUR_AF=0.3539;SAS_AF=0.2843;AA=T|||;VT=SNP
8	3695136	rs11777359	T	C	100	PASS	AC=702;AF=0.140176;AN=5008;NS=2504;DP=19415;EAS_AF=0.1825;AMR_AF=0.0764;AFR_AF=0.174;EUR_AF=0.1133;SAS_AF=0.1237;AA=T|||;VT=SNP
8	3695148	rs10216665	A	G	100	PASS	AC=4176;AF=0.833866;AN=5008;NS=2504;DP=18919;EAS_AF=0.8462;AMR_AF=0.8256;AFR_AF=0.9168;EUR_AF=0.8598;SAS_AF=0.6881;AA=G|||;VT=SNP
8	3695241	rs11776649	A	C	100	PASS	AC=1814;AF=0.36222;AN=5008;NS=2504;DP=16618;EAS_AF=0.2371;AMR_AF=0.2579;AFR_AF=0.5794;EUR_AF=0.3529;SAS_AF=0.2812;AA=C|||;VT=SNP
8	3695346	rs7008238	T	C	100	PASS	AC=1796;AF=0.358626;AN=5008;NS=2504;DP=17262;EAS_AF=0.2371;AMR_AF=0.2536;AFR_AF=0.5787;EUR_AF=0.339;SAS_AF=0.2812;AA=C|||;VT=SNP
8	3695518	rs7012195	T	C	100	PASS	AC=1794;AF=0.358227;AN=5008;NS=2504;DP=17300;EAS_AF=0.2351;AMR_AF=0.2536;AFR_AF=0.5779;EUR_AF=0.34;SAS_AF=0.2812;AA=T|||;VT=SNP
8	3695532	rs11786944	C	A	100	PASS	AC=1683;AF=0.336062;AN=5008;NS=2504;DP=16854;EAS_AF=0.2262;AMR_AF=0.2507;AFR_AF=0.531;EUR_AF=0.335;SAS_AF=0.2474;AA=A|||;VT=SNP
8	3695736	rs7008525	A	G	100	PASS	AC=3884;AF=0.775559;AN=5008;NS=2504;DP=13274;EAS_AF=0.8175;AMR_AF=0.7853;AFR_AF=0.8502;EUR_AF=0.7793;SAS_AF=0.6207;AA=G|||;VT=SNP
8	3695827	rs73172268	G	T	100	PASS	AC=613;AF=0.122404;AN=5008;NS=2504;DP=12484;EAS_AF=0.0446;AMR_AF=0.1499;AFR_AF=0.0983;EUR_AF=0.2157;SAS_AF=0.1196;AA=G|||;VT=SNP
8	3695860	rs73172270	C	A	100	PASS	AC=613;AF=0.122404;AN=5008;NS=2504;DP=12234;EAS_AF=0.0446;AMR_AF=0.1484;AFR_AF=0.0983;EUR_AF=0.2157;SAS_AF=0.1207;AA=C|||;VT=SNP
8	3695871	rs6987970	G	A	100	PASS	AC=1733;AF=0.346046;AN=5008;NS=2504;DP=12383;EAS_AF=0.2351;AMR_AF=0.245;AFR_AF=0.5378;EUR_AF=0.338;SAS_AF=0.2812;AA=A|||;VT=SNP
8	3695951	rs78947524	G	T	100	PASS	AC=1778;AF=0.355032;AN=5008;NS=2504;DP=10079;EAS_AF=0.2341;AMR_AF=0.2478;AFR_AF=0.5711;EUR_AF=0.338;SAS_AF=0.2812;AA=G|||;VT=SNP
8	3695956	rs67185012	G	A	100	PASS	AC=1779;AF=0.355232;AN=5008;NS=2504;DP=9910;EAS_AF=0.2341;AMR_AF=0.2478;AFR_AF=0.5711;EUR_AF=0.338;SAS_AF=0.2822;AA=A|||;VT=SNP
8	3695976	rs28612832	T	C	100	PASS	AC=1199;AF=0.239417;AN=5008;NS=2504;DP=9076;EAS_AF=0.3452;AMR_AF=0.3588;AFR_AF=0.0378;EUR_AF=0.3231;SAS_AF=0.2321;AA=T|||;VT=SNP
8	3697253	rs73172272	G	A	100	PASS	AC=577;AF=0.115216;AN=5008;NS=2504;DP=11240;EAS_AF=0.0437;AMR_AF=0.1282;AFR_AF=0.0915;EUR_AF=0.2038;SAS_AF=0.1207;AA=G|||;VT=SNP
8	3698100	rs75272748	G	A	100	PASS	AC=533;AF=0.10643;AN=5008;NS=2504;DP=17596;EAS_AF=0.0089;AMR_AF=0.0476;AFR_AF=0.2542;EUR_AF=0.0497;SAS_AF=0.1074;AA=A|||;VT=SNP
8	3698150	rs77798547	T	C	100	PASS	AC=571;AF=0.114018;AN=5008;NS=2504;DP=17040;EAS_AF=0.0089;AMR_AF=0.0533;AFR_AF=0.2496;EUR_AF=0.0845;SAS_AF=0.1125;AA=T|||;VT=SNP
8	3698189	rs7341563	T	C	100	PASS	AC=2049;AF=0.409145;AN=5008;NS=2504;DP=13673;EAS_AF=0.2202;AMR_AF=0.2781;AFR_AF=0.646;EUR_AF=0.4324;SAS_AF=0.3528;AA=C|||;VT=SNP
8	3698259	rs11993640	G	T	100	PASS	AC=586;AF=0.117013;AN=5008;NS=2504;DP=11878;EAS_AF=0.0089;AMR_AF=0.0605;AFR_AF=0.2572;EUR_AF=0.0845;SAS_AF=0.1125;AA=G|||;VT=SNP
8	3698481	rs7003534	G	A	100	PASS	AC=479;AF=0.095647;AN=5008;NS=2504;DP=16411;EAS_AF=0.0079;AMR_AF=0.0533;AFR_AF=0.1815;EUR_AF=0.0845;SAS_AF=0.1115;AA=G|||;VT=SNP
8	3698555	rs34812377	G	C	100	PASS	AC=474;AF=0.0946486;AN=5008;NS=2504;DP=16066;EAS_AF=0.1687;AMR_AF=0.0634;AFR_AF=0.0166;EUR_AF=0.1163;SAS_AF=0.1237;AA=G|||;VT=SNP
8	3698563	rs7003684	G	T	100	PASS	AC=556;AF=0.111022;AN=5008;NS=2504;DP=16128;EAS_AF=0.0089;AMR_AF=0.0533;AFR_AF=0.2511;EUR_AF=0.0746;SAS_AF=0.1053;AA=G|||;VT=SNP
8	3698639	rs7004962	C	T	100	PASS	AC=2016;AF=0.402556;AN=5008;NS=2504;DP=17483;EAS_AF=0.2192;AMR_AF=0.2622;AFR_AF=0.6369;EUR_AF=0.4215;SAS_AF=0.3548;AA=T|||;VT=SNP
8	3698887	rs6990807	T	C	100	PASS	AC=595;AF=0.11881;AN=5008;NS=2504;DP=17936;EAS_AF=0.0089;AMR_AF=0.0605;AFR_AF=0.2632;EUR_AF=0.0855;SAS_AF=0.1125;AA=C|||;VT=SNP
8	3699024	rs6987115	A	G	100	PASS	AC=594;AF=0.11861;AN=5008;NS=2504;DP=17095;EAS_AF=0.0089;AMR_AF=0.0605;AFR_AF=0.2632;EUR_AF=0.0855;SAS_AF=0.1115;AA=G|||;VT=SNP
8	3699344	rs10098040	G	C	100	PASS	AC=1722;AF=0.34385;AN=5008;NS=2504;DP=16446;EAS_AF=0.5784;AMR_AF=0.4942;AFR_AF=0.1551;EUR_AF=0.3449;SAS_AF=0.2495;AA=G|||;VT=SNP
8	3699398	rs6991653	T	C	100	PASS	AC=1421;AF=0.283746;AN=5008;NS=2504;DP=16216;EAS_AF=0.0546;AMR_AF=0.2349;AFR_AF=0.4743;EUR_AF=0.335;SAS_AF=0.2444;AA=C|||;VT=SNP
8	3699440	rs7005192	T	G	100	PASS	AC=713;AF=0.142372;AN=5008;NS=2504;DP=16306;EAS_AF=0.0258;AMR_AF=0.0677;AFR_AF=0.3275;EUR_AF=0.0944;SAS_AF=0.1145;AA=T|||;VT=SNP
8	3699470	rs10098148	G	C	100	PASS	AC=676;AF=0.134984;AN=5008;NS=2504;DP=17405;EAS_AF=0.1706;AMR_AF=0.0562;AFR_AF=0.1732;EUR_AF=0.1113;SAS_AF=0.1268;AA=G|||;VT=SNP
8	3699513	rs10113393	A	G	100	PASS	AC=744;AF=0.148562;AN=5008;NS=2504;DP=19591;EAS_AF=0.2103;AMR_AF=0.0576;AFR_AF=0.1868;EUR_AF=0.1203;SAS_AF=0.1268;AA=A|||;VT=SNP
8	3699562	rs35675163	C	T	100	PASS	AC=692;AF=0.138179;AN=5008;NS=2504;DP=19744;EAS_AF=0.1716;AMR_AF=0.0548;AFR_AF=0.1846;EUR_AF=0.1113;SAS_AF=0.1278;AA=C|||;VT=SNP
8	3699749	rs73172274	C	T	100	PASS	AC=613;AF=0.122404;AN=5008;NS=2504;DP=17018;EAS_AF=0.0417;AMR_AF=0.1499;AFR_AF=0.0976;EUR_AF=0.2227;SAS_AF=0.1166;AA=C|||;VT=SNP
8	3699794	rs34988553	C	G	100	PASS	AC=704;AF=0.140575;AN=5008;NS=2504;DP=16821;EAS_AF=0.1726;AMR_AF=0.0836;AFR_AF=0.1823;EUR_AF=0.1113;SAS_AF=0.1217;AA=C|||;VT=SNP
8	3700374	rs7006681	T	A	100	PASS	AC=578;AF=0.115415;AN=5008;NS=2504;DP=15772;EAS_AF=0.0089;AMR_AF=0.0605;AFR_AF=0.2549;EUR_AF=0.0835;SAS_AF=0.1084;AA=T|||;VT=SNP
8	3700387	rs7006688	T	A	100	PASS	AC=699;AF=0.139577;AN=5008;NS=2504;DP=15462;EAS_AF=0.0268;AMR_AF=0.0677;AFR_AF=0.3185;EUR_AF=0.0954;SAS_AF=0.1104;AA=A|||;VT=SNP
8	3700848	rs75958221	A	C	100	PASS	AC=590;AF=0.117812;AN=5008;NS=2504;DP=16661;EAS_AF=0.0089;AMR_AF=0.0605;AFR_AF=0.2549;EUR_AF=0.0855;SAS_AF=0.1186;AA=A|||;VT=SNP
8	3700853	rs7817718	G	C	100	PASS	AC=4026;AF=0.803914;AN=5008;NS=2504;DP=16630;EAS_AF=0.8165;AMR_AF=0.8069;AFR_AF=0.9092;EUR_AF=0.8181;SAS_AF=0.6319;AA=C|||;VT=SNP
8	3701371	rs7819599	C	T	100	PASS	AC=3898;AF=0.778355;AN=5008;NS=2504;DP=17315;EAS_AF=0.8036;AMR_AF=0.7896;AFR_AF=0.8835;EUR_AF=0.7773;SAS_AF=0.6033;AA=T|||;VT=SNP
8	3702357	rs10110695	C	T	100	PASS	AC=1903;AF=0.379992;AN=5008;NS=2504;DP=16289;EAS_AF=0.245;AMR_AF=0.2939;AFR_AF=0.6346;EUR_AF=0.337;SAS_AF=0.2802;AA=T|||;VT=SNP
8	3702795	rs35144792	T	C	100	PASS	AC=1377;AF=0.27496;AN=5008;NS=2504;DP=2425;EAS_AF=0.2371;AMR_AF=0.2666;AFR_AF=0.2746;EUR_AF=0.3429;SAS_AF=0.2505;AA=C|||;VT=SNP
8	3702844	rs34950531	C	T	100	PASS	AC=1378;AF=0.27516;AN=5008;NS=2504;DP=12637;EAS_AF=0.2371;AMR_AF=0.2651;AFR_AF=0.2761;EUR_AF=0.3429;SAS_AF=0.2505;AA=C|||;VT=SNP
8	3702864	rs35130796	A	C	100	PASS	AC=1377;AF=0.27496;AN=5008;NS=2504;DP=16860;EAS_AF=0.2371;AMR_AF=0.2651;AFR_AF=0.2746;EUR_AF=0.3429;SAS_AF=0.2515;AA=C|||;VT=SNP
8	3702940	rs4377982	A	G	100	PASS	AC=4224;AF=0.84345;AN=5008;NS=2504;DP=20352;EAS_AF=0.8641;AMR_AF=0.8573;AFR_AF=0.916;EUR_AF=0.835;SAS_AF=0.7229;AA=G|||;VT=SNP
8	3702944	rs34328161	C	T	100	PASS	AC=1377;AF=0.27496;AN=5008;NS=2504;DP=20344;EAS_AF=0.2371;AMR_AF=0.2651;AFR_AF=0.2746;EUR_AF=0.3429;SAS_AF=0.2515;AA=C|||;VT=SNP
8	3703079	rs34522747	T	C	100	PASS	AC=1625;AF=0.324481;AN=5008;NS=2504;DP=17904;EAS_AF=0.25;AMR_AF=0.2911;AFR_AF=0.2769;EUR_AF=0.4016;SAS_AF=0.41;AA=T|||;VT=SNP
8	3703112	rs34329025	A	T	100	PASS	AC=1341;AF=0.267772;AN=5008;NS=2504;DP=17979;EAS_AF=0.2361;AMR_AF=0.2536;AFR_AF=0.2738;EUR_AF=0.3231;SAS_AF=0.2454;AA=T|||;VT=SNP
8	3703123	rs34954333	G	A	100	PASS	AC=1339;AF=0.267372;AN=5008;NS=2504;DP=17953;EAS_AF=0.2361;AMR_AF=0.2536;AFR_AF=0.2723;EUR_AF=0.3231;SAS_AF=0.2454;AA=G|||;VT=SNP
8	3703249	rs34752770	C	A	100	PASS	AC=1316;AF=0.26278;AN=5008;NS=2504;DP=15889;EAS_AF=0.2153;AMR_AF=0.2522;AFR_AF=0.2731;EUR_AF=0.3221;SAS_AF=0.2444;AA=C|||;VT=SNP
8	3703287	rs34741712	C	G	100	PASS	AC=1333;AF=0.266174;AN=5008;NS=2504;DP=15313;EAS_AF=0.2361;AMR_AF=0.2493;AFR_AF=0.2723;EUR_AF=0.3211;SAS_AF=0.2444;AA=C|||;VT=SNP
8	3703394	rs10092976	G	A	100	PASS	AC=1331;AF=0.265775;AN=5008;NS=2504;DP=14340;EAS_AF=0.2341;AMR_AF=0.2493;AFR_AF=0.2723;EUR_AF=0.3221;SAS_AF=0.2434;AA=G|||;VT=SNP
8	3703409	rs10092981	G	A	100	PASS	AC=1329;AF=0.265375;AN=5008;NS=2504;DP=14003;EAS_AF=0.2331;AMR_AF=0.2493;AFR_AF=0.2723;EUR_AF=0.3221;SAS_AF=0.2423;AA=A|||;VT=SNP
8	3703475	rs10093887	C	G	100	PASS	AC=1442;AF=0.287939;AN=5008;NS=2504;DP=13236;EAS_AF=0.2361;AMR_AF=0.2594;AFR_AF=0.348;EUR_AF=0.3221;SAS_AF=0.2454;AA=G|||;VT=SNP
8	3703484	rs10093889	C	T	100	PASS	AC=651;AF=0.129992;AN=5008;NS=2504;DP=13469;EAS_AF=0.1815;AMR_AF=0.0519;AFR_AF=0.1732;EUR_AF=0.0964;SAS_AF=0.1084;AA=C|||;VT=SNP
8	3703567	rs7831940	G	T	100	PASS	AC=1376;AF=0.27476;AN=5008;NS=2504;DP=14471;EAS_AF=0.2421;AMR_AF=0.255;AFR_AF=0.2708;EUR_AF=0.325;SAS_AF=0.2761;AA=G|||;VT=SNP
8	3703626	rs9644356	G	C	100	PASS	AC=1898;AF=0.378994;AN=5008;NS=2504;DP=16974;EAS_AF=0.5952;AMR_AF=0.5187;AFR_AF=0.1694;EUR_AF=0.4056;SAS_AF=0.3129;AA=G|||;VT=SNP
8	3703691	rs10096915	C	G	100	PASS	AC=1490;AF=0.297524;AN=5008;NS=2504;DP=19415;EAS_AF=0.2351;AMR_AF=0.2723;AFR_AF=0.3578;EUR_AF=0.3429;SAS_AF=0.2515;AA=c|||;VT=SNP
8	3703884	rs10086452	T	C	100	PASS	AC=1342;AF=0.267971;AN=5008;NS=2504;DP=17394;EAS_AF=0.2113;AMR_AF=0.2594;AFR_AF=0.2731;EUR_AF=0.3419;SAS_AF=0.2495;AA=C|||;VT=SNP
8	3703918	rs10282756	T	C	100	PASS	AC=1293;AF=0.258187;AN=5008;NS=2504;DP=17399;EAS_AF=0.2123;AMR_AF=0.2435;AFR_AF=0.2708;EUR_AF=0.3201;SAS_AF=0.2352;AA=T|||;VT=SNP
8	3704027	rs11783347	G	C	100	PASS	AC=1058;AF=0.211262;AN=5008;NS=2504;DP=19471;EAS_AF=0.2252;AMR_AF=0.1816;AFR_AF=0.1974;EUR_AF=0.2296;SAS_AF=0.2178;AA=G|||;VT=SNP
8	3704194	rs34363872	G	T	100	PASS	AC=934;AF=0.186502;AN=5008;NS=2504;DP=17361;EAS_AF=0.2073;AMR_AF=0.1657;AFR_AF=0.2194;EUR_AF=0.165;SAS_AF=0.1575;AA=T|||;VT=SNP
8	3704273	rs34935142	G	A	100	PASS	AC=936;AF=0.186901;AN=5008;NS=2504;DP=16505;EAS_AF=0.1984;AMR_AF=0.1585;AFR_AF=0.236;EUR_AF=0.165;SAS_AF=0.1513;AA=G|||;VT=SNP
8	3704286	rs34218743	C	G	100	PASS	AC=975;AF=0.194688;AN=5008;NS=2504;DP=16730;EAS_AF=0.1954;AMR_AF=0.1758;AFR_AF=0.2375;EUR_AF=0.1859;SAS_AF=0.1585;AA=C|||;VT=SNP
8	3704373	rs4311674	A	T	100	PASS	AC=1424;AF=0.284345;AN=5008;NS=2504;DP=16287;EAS_AF=0.254;AMR_AF=0.2608;AFR_AF=0.3744;EUR_AF=0.2753;SAS_AF=0.2198;AA=T|||;VT=SNP
8	3704713	rs7824973	T	C	100	PASS	AC=1306;AF=0.260783;AN=5008;NS=2504;DP=18273;EAS_AF=0.0734;AMR_AF=0.2349;AFR_AF=0.4425;EUR_AF=0.2833;SAS_AF=0.2035;AA=C|||;VT=SNP
8	3704771	rs2954209	A	G	100	PASS	AC=699;AF=0.139577;AN=5008;NS=2504;DP=20055;EAS_AF=0.1944;AMR_AF=0.1182;AFR_AF=0.1604;EUR_AF=0.0517;SAS_AF=0.1605;AA=A|||;VT=SNP
8	3705114	rs2954210	G	C	100	PASS	AC=1004;AF=0.200479;AN=5008;NS=2504;DP=18861;EAS_AF=0.373;AMR_AF=0.1499;AFR_AF=0.146;EUR_AF=0.1262;SAS_AF=0.2086;AA=G|||;VT=SNP
8	3705161	rs2954211	G	A	100	PASS	AC=1133;AF=0.226238;AN=5008;NS=2504;DP=18055;EAS_AF=0.375;AMR_AF=0.1571;AFR_AF=0.2239;EUR_AF=0.1332;SAS_AF=0.2209;AA=G|||;VT=SNP
8	3705185	rs2954212	A	G	100	PASS	AC=1289;AF=0.257388;AN=5008;NS=2504;DP=18433;EAS_AF=0.4196;AMR_AF=0.1686;AFR_AF=0.2436;EUR_AF=0.1412;SAS_AF=0.2914;AA=G|||;VT=SNP
8	3705267	rs35996212	G	A	100	PASS	AC=1113;AF=0.222244;AN=5008;NS=2504;DP=18470;EAS_AF=0.0694;AMR_AF=0.1844;AFR_AF=0.4357;EUR_AF=0.1342;SAS_AF=0.2086;AA=G|||;VT=SNP
8	3705285	rs2975390	C	T	100	PASS	AC=1142;AF=0.228035;AN=5008;NS=2504;DP=18188;EAS_AF=0.4117;AMR_AF=0.1571;AFR_AF=0.1717;EUR_AF=0.1322;SAS_AF=0.2638;AA=C|||;VT=SNP
8	3705426	rs2954213	C	G	100	PASS	AC=1133;AF=0.226238;AN=5008;NS=2504;DP=17316;EAS_AF=0.381;AMR_AF=0.1499;AFR_AF=0.2269;EUR_AF=0.1302;SAS_AF=0.2188;AA=C|||;VT=SNP
8	3705722	rs2954215	C	G	100	PASS	AC=1264;AF=0.252396;AN=5008;NS=2504;DP=16663;EAS_AF=0.4196;AMR_AF=0.17;AFR_AF=0.2262;EUR_AF=0.1571;SAS_AF=0.272;AA=G|||;VT=SNP
8	3705807	rs13260600	C	T	100	PASS	AC=612;AF=0.122204;AN=5008;NS=2504;DP=16082;EAS_AF=0.0694;AMR_AF=0.1513;AFR_AF=0.0688;EUR_AF=0.1412;SAS_AF=0.2086;AA=C|||;VT=SNP
8	3705843	rs2954216	C	G	100	PASS	AC=1261;AF=0.251797;AN=5008;NS=2504;DP=16576;EAS_AF=0.4167;AMR_AF=0.17;AFR_AF=0.2262;EUR_AF=0.1571;SAS_AF=0.272;AA=C|||;VT=SNP
8	3705996	rs2954217	G	A	100	PASS	AC=2479;AF=0.495008;AN=5008;NS=2504;DP=17810;EAS_AF=0.4831;AMR_AF=0.3876;AFR_AF=0.6762;EUR_AF=0.3489;SAS_AF=0.4888;AA=A|||;VT=SNP
8	3706051	rs2975387	C	T	100	PASS	AC=1257;AF=0.250998;AN=5008;NS=2504;DP=16719;EAS_AF=0.4147;AMR_AF=0.17;AFR_AF=0.2254;EUR_AF=0.1571;SAS_AF=0.271;AA=C|||;VT=SNP
8	3706138	rs2954218	C	G	100	PASS	AC=1260;AF=0.251597;AN=5008;NS=2504;DP=14593;EAS_AF=0.4167;AMR_AF=0.17;AFR_AF=0.2254;EUR_AF=0.1571;SAS_AF=0.272;AA=C|||;VT=SNP
8	3706150	rs2954219	G	T	100	PASS	AC=1228;AF=0.245208;AN=5008;NS=2504;DP=14091;EAS_AF=0.4167;AMR_AF=0.1671;AFR_AF=0.2239;EUR_AF=0.1402;SAS_AF=0.2607;AA=T|||;VT=SNP
8	3706241	rs77982705	G	A	100	PASS	AC=1283;AF=0.25619;AN=5008;NS=2504;DP=14398;EAS_AF=0.4395;AMR_AF=0.17;AFR_AF=0.2254;EUR_AF=0.1571;SAS_AF=0.272;AA=A|||;VT=SNP
8	3706244	rs13262870	A	G	100	PASS	AC=610;AF=0.121805;AN=5008;NS=2504;DP=14422;EAS_AF=0.0685;AMR_AF=0.1513;AFR_AF=0.0703;EUR_AF=0.1412;SAS_AF=0.2055;AA=A|||;VT=SNP
8	3706293	rs78865770	A	T	100	PASS	AC=1258;AF=0.251198;AN=5008;NS=2504;DP=13738;EAS_AF=0.4147;AMR_AF=0.17;AFR_AF=0.2254;EUR_AF=0.1571;SAS_AF=0.272;AA=A|||;VT=SNP
8	3706327	rs74563289	C	T	100	PASS	AC=1226;AF=0.244808;AN=5008;NS=2504;DP=13903;EAS_AF=0.4147;AMR_AF=0.1686;AFR_AF=0.2201;EUR_AF=0.1441;SAS_AF=0.2607;AA=T|||;VT=SNP
8	3706410	rs34633600	T	C	100	PASS	AC=2484;AF=0.496006;AN=5008;NS=2504;DP=13311;EAS_AF=0.4821;AMR_AF=0.389;AFR_AF=0.6778;EUR_AF=0.3499;SAS_AF=0.4908;AA=C|||;VT=SNP
8	3706431	rs34144336	G	T	100	PASS	AC=2473;AF=0.49381;AN=5008;NS=2504;DP=12244;EAS_AF=0.4821;AMR_AF=0.3689;AFR_AF=0.7005;EUR_AF=0.329;SAS_AF=0.4847;AA=T|||;VT=SNP
8	3706483	rs3115655	G	A	100	PASS	AC=1259;AF=0.251398;AN=5008;NS=2504;DP=12217;EAS_AF=0.4127;AMR_AF=0.1715;AFR_AF=0.2247;EUR_AF=0.1581;SAS_AF=0.274;AA=G|||;VT=SNP
8	3706502	rs3109666	T	C	100	PASS	AC=2482;AF=0.495607;AN=5008;NS=2504;DP=13270;EAS_AF=0.4802;AMR_AF=0.389;AFR_AF=0.677;EUR_AF=0.3499;SAS_AF=0.4918;AA=C|||;VT=SNP
8	3706528	rs2975386	C	T	100	PASS	AC=1187;AF=0.237021;AN=5008;NS=2504;DP=14657;EAS_AF=0.4097;AMR_AF=0.1671;AFR_AF=0.1936;EUR_AF=0.1441;SAS_AF=0.2628;AA=T|||;VT=SNP
8	3706529	rs2954220	A	G	100	PASS	AC=2483;AF=0.495807;AN=5008;NS=2504;DP=14705;EAS_AF=0.4802;AMR_AF=0.389;AFR_AF=0.677;EUR_AF=0.3509;SAS_AF=0.4918;AA=G|||;VT=SNP
8	3706785	rs34582453	G	A	100	PASS	AC=593;AF=0.118411;AN=5008;NS=2504;DP=17211;EAS_AF=0.0665;AMR_AF=0.1455;AFR_AF=0.0703;EUR_AF=0.1302;SAS_AF=0.2055;AA=G|||;VT=SNP
8	3706983	rs2954221	C	A	100	PASS	AC=1258;AF=0.251198;AN=5008;NS=2504;DP=19739;EAS_AF=0.4137;AMR_AF=0.1715;AFR_AF=0.2247;EUR_AF=0.1581;SAS_AF=0.272;AA=C|||;VT=SNP
8	3706987	rs62482673	T	C	100	PASS	AC=1227;AF=0.245008;AN=5008;NS=2504;DP=19831;EAS_AF=0.0685;AMR_AF=0.2176;AFR_AF=0.4539;EUR_AF=0.1918;SAS_AF=0.2188;AA=T|||;VT=SNP
8	3707013	rs2954222	C	A	100	PASS	AC=1285;AF=0.256589;AN=5008;NS=2504;DP=19881;EAS_AF=0.4077;AMR_AF=0.1657;AFR_AF=0.2678;EUR_AF=0.1481;SAS_AF=0.2618;AA=C|||;VT=SNP
8	3707241	rs3109667	G	C	100	PASS	AC=1231;AF=0.245807;AN=5008;NS=2504;DP=19440;EAS_AF=0.4137;AMR_AF=0.1671;AFR_AF=0.2247;EUR_AF=0.1451;SAS_AF=0.2607;AA=g|||;VT=SNP
8	3707618	rs2975385	A	G	100	PASS	AC=1232;AF=0.246006;AN=5008;NS=2504;DP=18006;EAS_AF=0.4157;AMR_AF=0.1671;AFR_AF=0.2239;EUR_AF=0.1412;SAS_AF=0.2648;AA=G|||;VT=SNP
8	3707631	rs2954223	T	A	100	PASS	AC=2428;AF=0.484824;AN=5008;NS=2504;DP=18201;EAS_AF=0.4802;AMR_AF=0.3804;AFR_AF=0.6725;EUR_AF=0.3211;SAS_AF=0.4785;AA=A|||;VT=SNP
8	3707645	rs2954224	G	A	100	PASS	AC=1229;AF=0.245407;AN=5008;NS=2504;DP=18520;EAS_AF=0.4157;AMR_AF=0.1643;AFR_AF=0.2247;EUR_AF=0.1412;SAS_AF=0.2628;AA=G|||;VT=SNP
8	3708044	rs2954225	C	T	100	PASS	AC=1145;AF=0.228634;AN=5008;NS=2504;DP=13063;EAS_AF=0.4137;AMR_AF=0.1715;AFR_AF=0.1596;EUR_AF=0.1491;SAS_AF=0.2536;AA=C|||;VT=SNP
8	3708097	rs2954226	T	G	100	PASS	AC=1473;AF=0.294129;AN=5008;NS=2504;DP=12329;EAS_AF=0.4415;AMR_AF=0.196;AFR_AF=0.3185;EUR_AF=0.17;SAS_AF=0.3067;AA=G|||;VT=SNP
8	3708237	rs2975384	C	A	100	PASS	AC=2260;AF=0.451278;AN=5008;NS=2504;DP=12153;EAS_AF=0.4792;AMR_AF=0.3501;AFR_AF=0.6014;EUR_AF=0.2793;SAS_AF=0.4683;AA=A|||;VT=SNP
8	3708252	rs2954227	C	G	100	PASS	AC=1260;AF=0.251597;AN=5008;NS=2504;DP=12365;EAS_AF=0.4167;AMR_AF=0.183;AFR_AF=0.2254;EUR_AF=0.1571;SAS_AF=0.2628;AA=G|||;VT=SNP
8	3708470	rs2954228	C	G	100	PASS	AC=1481;AF=0.295727;AN=5008;NS=2504;DP=13232;EAS_AF=0.4385;AMR_AF=0.196;AFR_AF=0.3275;EUR_AF=0.169;SAS_AF=0.3067;AA=G|||;VT=SNP
8	3708586	rs13280374	G	A	100	PASS	AC=601;AF=0.120008;AN=5008;NS=2504;DP=15030;EAS_AF=0.0635;AMR_AF=0.1455;AFR_AF=0.0877;EUR_AF=0.1183;SAS_AF=0.2055;AA=G|||;VT=SNP
8	3708631	rs2954229	A	T	100	PASS	AC=1146;AF=0.228834;AN=5008;NS=2504;DP=15778;EAS_AF=0.4187;AMR_AF=0.1729;AFR_AF=0.1596;EUR_AF=0.1441;SAS_AF=0.2536;AA=A|||;VT=SNP
8	3708700	rs2930362	G	A	100	PASS	AC=2459;AF=0.491014;AN=5008;NS=2504;DP=17589;EAS_AF=0.4861;AMR_AF=0.3948;AFR_AF=0.6762;EUR_AF=0.328;SAS_AF=0.4816;AA=A|||;VT=SNP
8	3709049	rs13253701	G	A	100	PASS	AC=620;AF=0.123802;AN=5008;NS=2504;DP=17795;EAS_AF=0.0635;AMR_AF=0.1513;AFR_AF=0.087;EUR_AF=0.1352;SAS_AF=0.2045;AA=G|||;VT=SNP
8	3709094	rs2930360	T	C	100	PASS	AC=1121;AF=0.223842;AN=5008;NS=2504;DP=18940;EAS_AF=0.0982;AMR_AF=0.2089;AFR_AF=0.32;EUR_AF=0.1938;SAS_AF=0.2648;AA=T|||;VT=SNP
8	3709177	rs6993004	C	G	100	PASS	AC=380;AF=0.0758786;AN=5008;NS=2504;DP=20441;EAS_AF=0.0387;AMR_AF=0.0259;AFR_AF=0.2042;EUR_AF=0.0089;SAS_AF=0.045;AA=G|||;VT=SNP
8	3709225	rs73491910	G	C	100	PASS	AC=1146;AF=0.228834;AN=5008;NS=2504;DP=19752;EAS_AF=0.4107;AMR_AF=0.1787;AFR_AF=0.1982;EUR_AF=0.1282;SAS_AF=0.2219;AA=G|||;VT=SNP
8	3709307	rs7016853	T	G	100	PASS	AC=661;AF=0.131989;AN=5008;NS=2504;DP=18093;EAS_AF=0.0665;AMR_AF=0.1527;AFR_AF=0.1051;EUR_AF=0.1461;SAS_AF=0.2065;AA=G|||;VT=SNP
8	3709326	rs13254606	G	A	100	PASS	AC=644;AF=0.128594;AN=5008;NS=2504;DP=17233;EAS_AF=0.0635;AMR_AF=0.1527;AFR_AF=0.1029;EUR_AF=0.1352;SAS_AF=0.2065;AA=A|||;VT=SNP
8	3709519	rs2930358	G	A	100	PASS	AC=969;AF=0.19349;AN=5008;NS=2504;DP=18592;EAS_AF=0.0694;AMR_AF=0.1772;AFR_AF=0.3132;EUR_AF=0.1461;SAS_AF=0.2198;AA=G|||;VT=SNP
8	3709660	rs2930357	T	C	100	PASS	AC=2241;AF=0.447484;AN=5008;NS=2504;DP=20733;EAS_AF=0.5198;AMR_AF=0.3487;AFR_AF=0.5643;EUR_AF=0.2724;SAS_AF=0.4652;AA=T|||;VT=SNP
8	3709793	rs62482675	G	C	100	PASS	AC=611;AF=0.122005;AN=5008;NS=2504;DP=17468;EAS_AF=0.0665;AMR_AF=0.147;AFR_AF=0.1218;EUR_AF=0.1193;SAS_AF=0.1646;AA=G|||;VT=SNP
8	3710060	rs2930356	G	C	100	PASS	AC=2253;AF=0.44988;AN=5008;NS=2504;DP=22225;EAS_AF=0.5119;AMR_AF=0.3473;AFR_AF=0.5749;EUR_AF=0.2744;SAS_AF=0.4703;AA=C|||;VT=SNP
8	3710099	rs34971236	G	C	100	PASS	AC=549;AF=0.109625;AN=5008;NS=2504;DP=20849;EAS_AF=0.0665;AMR_AF=0.1455;AFR_AF=0.028;EUR_AF=0.1362;SAS_AF=0.2117;AA=G|||;VT=SNP
8	3710173	rs2975380	C	G	100	PASS	AC=2266;AF=0.452476;AN=5008;NS=2504;DP=17661;EAS_AF=0.5218;AMR_AF=0.3487;AFR_AF=0.5749;EUR_AF=0.2753;SAS_AF=0.4714;AA=G|||;VT=SNP
8	3710312	rs74724112	T	C	100	PASS	AC=1038;AF=0.207268;AN=5008;NS=2504;DP=17720;EAS_AF=0.4544;AMR_AF=0.1326;AFR_AF=0.1331;EUR_AF=0.0805;SAS_AF=0.2362;AA=T|||;VT=SNP
8	3711034	rs2930355	A	C	100	PASS	AC=1334;AF=0.266374;AN=5008;NS=2504;DP=15958;EAS_AF=0.4375;AMR_AF=0.2061;AFR_AF=0.2496;EUR_AF=0.1918;SAS_AF=0.2321;AA=A|||;VT=SNP
8	3711369	rs2975374	T	C	100	PASS	AC=1180;AF=0.235623;AN=5008;NS=2504;DP=8852;EAS_AF=0.4554;AMR_AF=0.1873;AFR_AF=0.1415;EUR_AF=0.1799;SAS_AF=0.228;AA=T|||;VT=SNP
8	3711774	rs36101404	T	C	100	PASS	AC=500;AF=0.0998403;AN=5008;NS=2504;DP=9816;EAS_AF=0.0655;AMR_AF=0.1354;AFR_AF=0.0257;EUR_AF=0.0934;SAS_AF=0.2168;AA=T|||;VT=SNP
8	3712585	rs10100809	G	A	100	PASS	AC=2460;AF=0.491214;AN=5008;NS=2504;DP=15531;EAS_AF=0.4792;AMR_AF=0.402;AFR_AF=0.7481;EUR_AF=0.3211;SAS_AF=0.3947;AA=A|||;VT=SNP
8	3713004	rs17067746	A	C	100	PASS	AC=530;AF=0.105831;AN=5008;NS=2504;DP=16984;EAS_AF=0.0645;AMR_AF=0.1398;AFR_AF=0.0499;EUR_AF=0.0915;SAS_AF=0.2147;AA=A|||;VT=SNP
8	3713043	rs10092398	C	T	100	PASS	AC=2423;AF=0.483826;AN=5008;NS=2504;DP=17333;EAS_AF=0.4385;AMR_AF=0.3818;AFR_AF=0.7988;EUR_AF=0.2972;SAS_AF=0.3691;AA=T|||;VT=SNP
8	3713088	rs2975372	G	C	100	PASS	AC=1021;AF=0.203874;AN=5008;NS=2504;DP=17876;EAS_AF=0.4008;AMR_AF=0.183;AFR_AF=0.1248;EUR_AF=0.1759;SAS_AF=0.1513;AA=G|||;VT=SNP
8	3713305	rs34866355	G	A	100	PASS	AC=784;AF=0.15655;AN=5008;NS=2504;DP=17476;EAS_AF=0.0675;AMR_AF=0.1599;AFR_AF=0.2179;EUR_AF=0.1004;SAS_AF=0.2209;AA=G|||;VT=SNP
8	3713398	rs13274005	T	C	100	PASS	AC=800;AF=0.159744;AN=5008;NS=2504;DP=17582;EAS_AF=0.0675;AMR_AF=0.1614;AFR_AF=0.2284;EUR_AF=0.1004;SAS_AF=0.2219;AA=T|||;VT=SNP
8	3713503	rs13265637	C	A	100	PASS	AC=2559;AF=0.510982;AN=5008;NS=2504;DP=18738;EAS_AF=0.4891;AMR_AF=0.3833;AFR_AF=0.8018;EUR_AF=0.2982;SAS_AF=0.4499;AA=A|||;VT=SNP
8	3713740	rs7010311	A	C	100	PASS	AC=2634;AF=0.525958;AN=5008;NS=2504;DP=17008;EAS_AF=0.501;AMR_AF=0.389;AFR_AF=0.8222;EUR_AF=0.3072;SAS_AF=0.4734;AA=g|||;VT=SNP
8	3715437	rs6558825	G	C	100	PASS	AC=3799;AF=0.758586;AN=5008;NS=2504;DP=17056;EAS_AF=0.8651;AMR_AF=0.7522;AFR_AF=0.9743;EUR_AF=0.5179;SAS_AF=0.6094;AA=C|||;VT=SNP
8	3715901	rs17067771	A	G	100	PASS	AC=435;AF=0.086861;AN=5008;NS=2504;DP=14983;EAS_AF=0.0575;AMR_AF=0.1326;AFR_AF=0.0257;EUR_AF=0.0865;SAS_AF=0.1677;AA=A|||;VT=SNP
8	3716440	rs62482682	G	C	100	PASS	AC=103;AF=0.0205671;AN=5008;NS=2504;DP=18495;EAS_AF=0.002;AMR_AF=0.0245;AFR_AF=0.0212;EUR_AF=0.0527;SAS_AF=0.0031;AA=G|||;VT=SNP
8	3717468	rs2930353	A	G	100	PASS	AC=2274;AF=0.454073;AN=5008;NS=2504;DP=19277;EAS_AF=0.4921;AMR_AF=0.3991;AFR_AF=0.5098;EUR_AF=0.3539;SAS_AF=0.4816;AA=G|||;VT=SNP
8	3717850	rs2930352	C	G	100	PASS	AC=1387;AF=0.276957;AN=5008;NS=2504;DP=16600;EAS_AF=0.4296;AMR_AF=0.2032;AFR_AF=0.2171;EUR_AF=0.2137;SAS_AF=0.318;AA=C|||;VT=SNP
8	3717935	rs7012625	C	A	100	PASS	AC=2100;AF=0.419329;AN=5008;NS=2504;DP=16164;EAS_AF=0.3988;AMR_AF=0.2695;AFR_AF=0.7368;EUR_AF=0.2386;SAS_AF=0.3037;AA=A|||;VT=SNP
8	3717980	rs17067779	G	T	100	PASS	AC=400;AF=0.0798722;AN=5008;NS=2504;DP=16488;EAS_AF=0.0565;AMR_AF=0.1282;AFR_AF=0.0257;EUR_AF=0.0785;SAS_AF=0.1442;AA=G|||;VT=SNP
8	3718892	rs2975368	T	C	100	PASS	AC=2328;AF=0.464856;AN=5008;NS=2504;DP=21428;EAS_AF=0.4554;AMR_AF=0.402;AFR_AF=0.6067;EUR_AF=0.34;SAS_AF=0.456;AA=T|||;VT=SNP
8	3719161	rs2975367	T	G	100	PASS	AC=1271;AF=0.253794;AN=5008;NS=2504;DP=19271;EAS_AF=0.3829;AMR_AF=0.196;AFR_AF=0.1974;EUR_AF=0.2048;SAS_AF=0.2883;AA=T|||;VT=SNP
8	3719976	rs6558826	G	A	100	PASS	AC=2717;AF=0.542532;AN=5008;NS=2504;DP=18132;EAS_AF=0.4464;AMR_AF=0.4164;AFR_AF=0.9009;EUR_AF=0.3211;SAS_AF=0.4744;AA=A|||;VT=SNP
8	3720473	rs2975366	A	G	100	PASS	AC=1911;AF=0.381589;AN=5008;NS=2504;DP=17873;EAS_AF=0.4395;AMR_AF=0.3386;AFR_AF=0.4198;EUR_AF=0.2744;SAS_AF=0.411;AA=A|||;VT=SNP
8	3721870	rs2975362	G	C	100	PASS	AC=1307;AF=0.260982;AN=5008;NS=2504;DP=15955;EAS_AF=0.3681;AMR_AF=0.2334;AFR_AF=0.2337;EUR_AF=0.2227;SAS_AF=0.2464;AA=G|||;VT=SNP
8	3723184	rs13276234	C	A	100	PASS	AC=455;AF=0.0908546;AN=5008;NS=2504;DP=20674;EAS_AF=0.0615;AMR_AF=0.1297;AFR_AF=0.0257;EUR_AF=0.0865;SAS_AF=0.1861;AA=c|||;VT=SNP
8	3723345	rs13276828	C	G	100	PASS	AC=469;AF=0.0936502;AN=5008;NS=2504;DP=19379;EAS_AF=0.0615;AMR_AF=0.1311;AFR_AF=0.0318;EUR_AF=0.0895;SAS_AF=0.1881;AA=C|||;VT=SNP
8	3723378	rs13274695	G	A	100	PASS	AC=468;AF=0.0934505;AN=5008;NS=2504;DP=18705;EAS_AF=0.0615;AMR_AF=0.1297;AFR_AF=0.0318;EUR_AF=0.0895;SAS_AF=0.1881;AA=g|||;VT=SNP
8	3723457	rs113206818	C	T	100	PASS	AC=90;AF=0.0179712;AN=5008;NS=2504;DP=17824;EAS_AF=0.002;AMR_AF=0.0173;AFR_AF=0.0038;EUR_AF=0.0517;SAS_AF=0.0194;AA=C|||;VT=SNP
8	3723462	rs13274973	G	C	100	PASS	AC=465;AF=0.0928514;AN=5008;NS=2504;DP=17819;EAS_AF=0.0615;AMR_AF=0.1297;AFR_AF=0.0325;EUR_AF=0.0865;SAS_AF=0.1871;AA=C|||;VT=SNP
8	3723485	rs13278136	A	G	100	PASS	AC=465;AF=0.0928514;AN=5008;NS=2504;DP=18230;EAS_AF=0.0615;AMR_AF=0.1297;AFR_AF=0.0325;EUR_AF=0.0865;SAS_AF=0.1871;AA=A|||;VT=SNP
8	3723493	rs7843157	G	C	100	PASS	AC=2691;AF=0.53734;AN=5008;NS=2504;DP=18208;EAS_AF=0.4742;AMR_AF=0.415;AFR_AF=0.9107;EUR_AF=0.33;SAS_AF=0.3978;AA=C|||;VT=SNP
8	3723608	rs13249429	C	A	100	PASS	AC=474;AF=0.0946486;AN=5008;NS=2504;DP=16886;EAS_AF=0.0615;AMR_AF=0.1311;AFR_AF=0.0356;EUR_AF=0.0905;SAS_AF=0.1871;AA=C|||;VT=SNP
8	3723628	rs13250493	A	C	100	PASS	AC=464;AF=0.0926518;AN=5008;NS=2504;DP=17123;EAS_AF=0.0615;AMR_AF=0.1297;AFR_AF=0.0318;EUR_AF=0.0875;SAS_AF=0.1861;AA=A|||;VT=SNP
8	3723642	rs35916369	G	A	100	PASS	AC=469;AF=0.0936502;AN=5008;NS=2504;DP=17368;EAS_AF=0.0615;AMR_AF=0.1297;AFR_AF=0.0356;EUR_AF=0.0875;SAS_AF=0.1861;AA=A|||;VT=SNP
8	3723718	rs34009470	G	A	100	PASS	AC=474;AF=0.0946486;AN=5008;NS=2504;DP=18847;EAS_AF=0.0615;AMR_AF=0.1326;AFR_AF=0.0356;EUR_AF=0.0895;SAS_AF=0.1871;AA=G|||;VT=SNP
8	3723879	rs35123437	A	G	100	PASS	AC=464;AF=0.0926518;AN=5008;NS=2504;DP=18536;EAS_AF=0.0615;AMR_AF=0.1311;AFR_AF=0.0318;EUR_AF=0.0865;SAS_AF=0.1861;AA=A|||;VT=SNP
8	3723922	rs17067801	A	G	100	PASS	AC=466;AF=0.0930511;AN=5008;NS=2504;DP=17815;EAS_AF=0.0615;AMR_AF=0.1311;AFR_AF=0.0333;EUR_AF=0.0855;SAS_AF=0.1871;AA=A|||;VT=SNP
8	3724103	rs34553815	C	T	100	PASS	AC=468;AF=0.0934505;AN=5008;NS=2504;DP=18986;EAS_AF=0.0615;AMR_AF=0.1311;AFR_AF=0.0318;EUR_AF=0.0895;SAS_AF=0.1871;AA=T|||;VT=SNP
8	3724248	rs4515573	C	A	100	PASS	AC=466;AF=0.0930511;AN=5008;NS=2504;DP=19560;EAS_AF=0.0595;AMR_AF=0.1311;AFR_AF=0.0333;EUR_AF=0.0885;SAS_AF=0.1861;AA=c|||;VT=SNP
8	3724442	rs4275246	G	C	100	PASS	AC=467;AF=0.0932508;AN=5008;NS=2504;DP=19192;EAS_AF=0.0635;AMR_AF=0.1311;AFR_AF=0.031;EUR_AF=0.0875;SAS_AF=0.1871;AA=G|||;VT=SNP
8	3724455	rs4379474	A	G	100	PASS	AC=460;AF=0.091853;AN=5008;NS=2504;DP=18952;EAS_AF=0.0635;AMR_AF=0.1297;AFR_AF=0.0272;EUR_AF=0.0875;SAS_AF=0.1861;AA=A|||;VT=SNP
8	3724572	rs4379475	A	G	100	PASS	AC=2764;AF=0.551917;AN=5008;NS=2504;DP=18536;EAS_AF=0.4653;AMR_AF=0.4467;AFR_AF=0.9002;EUR_AF=0.3638;SAS_AF=0.4387;AA=A|||;VT=SNP
8	3724695	rs17067807	C	G	100	PASS	AC=456;AF=0.0910543;AN=5008;NS=2504;DP=18162;EAS_AF=0.0635;AMR_AF=0.1297;AFR_AF=0.025;EUR_AF=0.0875;SAS_AF=0.1851;AA=C|||;VT=SNP
8	3725164	rs79074484	T	A	100	PASS	AC=461;AF=0.0920527;AN=5008;NS=2504;DP=13845;EAS_AF=0.0655;AMR_AF=0.1282;AFR_AF=0.0272;EUR_AF=0.0875;SAS_AF=0.1861;AA=T|||;VT=SNP
8	3725165	rs75865075	C	A	100	PASS	AC=461;AF=0.0920527;AN=5008;NS=2504;DP=14008;EAS_AF=0.0655;AMR_AF=0.1282;AFR_AF=0.0272;EUR_AF=0.0875;SAS_AF=0.1861;AA=C|||;VT=SNP
8	3725241	rs35278218	A	G	100	PASS	AC=547;AF=0.109225;AN=5008;NS=2504;DP=17153;EAS_AF=0.0962;AMR_AF=0.1974;AFR_AF=0.0325;EUR_AF=0.0875;SAS_AF=0.1861;AA=A|||;VT=SNP
8	3725257	rs35200035	C	T	100	PASS	AC=469;AF=0.0936502;AN=5008;NS=2504;DP=17056;EAS_AF=0.0655;AMR_AF=0.1297;AFR_AF=0.0325;EUR_AF=0.0875;SAS_AF=0.1861;AA=T|||;VT=SNP
8	3725336	rs2975361	C	G	100	PASS	AC=1312;AF=0.261981;AN=5008;NS=2504;DP=16130;EAS_AF=0.3899;AMR_AF=0.2205;AFR_AF=0.2534;EUR_AF=0.2207;SAS_AF=0.2137;AA=C|||;VT=SNP
8	3725416	rs36120929	G	A	100	PASS	AC=474;AF=0.0946486;AN=5008;NS=2504;DP=16062;EAS_AF=0.0665;AMR_AF=0.1297;AFR_AF=0.0356;EUR_AF=0.0875;SAS_AF=0.1861;AA=A|||;VT=SNP
8	3725428	rs4495446	C	G	100	PASS	AC=473;AF=0.0944489;AN=5008;NS=2504;DP=15980;EAS_AF=0.0655;AMR_AF=0.1297;AFR_AF=0.0356;EUR_AF=0.0875;SAS_AF=0.1861;AA=G|||;VT=SNP
8	3725495	rs4626624	G	A	100	PASS	AC=2549;AF=0.508986;AN=5008;NS=2504;DP=17257;EAS_AF=0.4365;AMR_AF=0.4135;AFR_AF=0.8359;EUR_AF=0.331;SAS_AF=0.3926;AA=A|||;VT=SNP
8	3725546	rs78761957	C	A	100	PASS	AC=118;AF=0.0235623;AN=5008;NS=2504;DP=20295;EAS_AF=0.0823;AMR_AF=0.0086;AFR_AF=0.0008;EUR_AF=0.0189;SAS_AF=0.0092;AA=C|||;VT=SNP
8	3725591	rs76420966	A	G	100	PASS	AC=45;AF=0.00898562;AN=5008;NS=2504;DP=21453;EAS_AF=0.0218;AMR_AF=0.0115;AFR_AF=0.0008;EUR_AF=0.0119;SAS_AF=0.002;AA=A|||;VT=SNP
8	3725906	rs57931671	C	G	100	PASS	AC=1211;AF=0.241813;AN=5008;NS=2504;DP=17744;EAS_AF=0.3661;AMR_AF=0.2233;AFR_AF=0.2209;EUR_AF=0.2177;SAS_AF=0.18;AA=C|||;VT=SNP
8	3726055	rs13268401	G	A	100	PASS	AC=476;AF=0.0950479;AN=5008;NS=2504;DP=19612;EAS_AF=0.0655;AMR_AF=0.1311;AFR_AF=0.0356;EUR_AF=0.0885;SAS_AF=0.1871;AA=A|||;VT=SNP
8	3726432	rs62482688	A	T	100	PASS	AC=464;AF=0.0926518;AN=5008;NS=2504;DP=20886;EAS_AF=0.0635;AMR_AF=0.1297;AFR_AF=0.0325;EUR_AF=0.0865;SAS_AF=0.184;AA=A|||;VT=SNP
8	3726463	rs79272723	A	C	100	PASS	AC=474;AF=0.0946486;AN=5008;NS=2504;DP=21449;EAS_AF=0.0655;AMR_AF=0.1297;AFR_AF=0.0378;EUR_AF=0.0865;SAS_AF=0.1851;AA=C|||;VT=SNP
8	3726907	rs4146932	G	T	100	PASS	AC=2507;AF=0.500599;AN=5008;NS=2504;DP=17535;EAS_AF=0.4464;AMR_AF=0.3977;AFR_AF=0.8116;EUR_AF=0.3171;SAS_AF=0.3978;AA=T|||;VT=SNP
8	3727047	rs35413496	T	C	100	PASS	AC=463;AF=0.0924521;AN=5008;NS=2504;DP=18531;EAS_AF=0.0675;AMR_AF=0.1311;AFR_AF=0.025;EUR_AF=0.0875;SAS_AF=0.1871;AA=T|||;VT=SNP
8	3727133	rs34248049	G	C	100	PASS	AC=482;AF=0.096246;AN=5008;NS=2504;DP=17917;EAS_AF=0.0665;AMR_AF=0.134;AFR_AF=0.0356;EUR_AF=0.0905;SAS_AF=0.1881;AA=C|||;VT=SNP
8	3727501	rs35387645	T	A	100	PASS	AC=480;AF=0.0958466;AN=5008;NS=2504;DP=15838;EAS_AF=0.0685;AMR_AF=0.1326;AFR_AF=0.0356;EUR_AF=0.0895;SAS_AF=0.1861;AA=A|||;VT=SNP
8	3727794	rs34709534	G	T	100	PASS	AC=472;AF=0.0942492;AN=5008;NS=2504;DP=16634;EAS_AF=0.0585;AMR_AF=0.134;AFR_AF=0.0356;EUR_AF=0.0895;SAS_AF=0.1871;AA=T|||;VT=SNP
8	3728020	rs2975359	T	C	100	PASS	AC=1503;AF=0.30012;AN=5008;NS=2504;DP=15048;EAS_AF=0.4058;AMR_AF=0.2378;AFR_AF=0.351;EUR_AF=0.2296;SAS_AF=0.2393;AA=T|||;VT=SNP
8	3728181	rs62482692	T	C	100	PASS	AC=472;AF=0.0942492;AN=5008;NS=2504;DP=15395;EAS_AF=0.0685;AMR_AF=0.1311;AFR_AF=0.0318;EUR_AF=0.0875;SAS_AF=0.1861;AA=T|||;VT=SNP
8	3728182	rs2930351	A	T	100	PASS	AC=1462;AF=0.291933;AN=5008;NS=2504;DP=15316;EAS_AF=0.4058;AMR_AF=0.2378;AFR_AF=0.3207;EUR_AF=0.2286;SAS_AF=0.2393;AA=A|||;VT=SNP
8	3728198	rs62482693	G	A	100	PASS	AC=462;AF=0.0922524;AN=5008;NS=2504;DP=15506;EAS_AF=0.0685;AMR_AF=0.1297;AFR_AF=0.025;EUR_AF=0.0875;SAS_AF=0.1861;AA=G|||;VT=SNP
8	3728536	rs34579770	A	T	100	PASS	AC=481;AF=0.0960463;AN=5008;NS=2504;DP=12796;EAS_AF=0.0675;AMR_AF=0.134;AFR_AF=0.0356;EUR_AF=0.0905;SAS_AF=0.1861;AA=A|||;VT=SNP
8	3728613	rs7821201	T	C	100	PASS	AC=545;AF=0.108826;AN=5008;NS=2504;DP=14108;EAS_AF=0.0675;AMR_AF=0.1427;AFR_AF=0.0817;EUR_AF=0.0875;SAS_AF=0.1861;AA=T|||;VT=SNP
8	3728628	rs35861123	A	G	100	PASS	AC=477;AF=0.0952476;AN=5008;NS=2504;DP=14120;EAS_AF=0.0675;AMR_AF=0.134;AFR_AF=0.0348;EUR_AF=0.0875;SAS_AF=0.1861;AA=G|||;VT=SNP
8	3729496	rs7830991	A	G	100	PASS	AC=2056;AF=0.410543;AN=5008;NS=2504;DP=19601;EAS_AF=0.4514;AMR_AF=0.2594;AFR_AF=0.6649;EUR_AF=0.2763;SAS_AF=0.2699;AA=A|||;VT=SNP
8	3730541	rs2975358	C	G	100	PASS	AC=1256;AF=0.250799;AN=5008;NS=2504;DP=19304;EAS_AF=0.3839;AMR_AF=0.2061;AFR_AF=0.2126;EUR_AF=0.2117;SAS_AF=0.2372;AA=G|||;VT=SNP
8	3731035	rs62482704	G	C	100	PASS	AC=771;AF=0.153954;AN=5008;NS=2504;DP=17001;EAS_AF=0.0546;AMR_AF=0.1744;AFR_AF=0.2042;EUR_AF=0.1133;SAS_AF=0.2157;AA=C|||;VT=SNP
8	3731292	rs34613833	T	G	100	PASS	AC=561;AF=0.112021;AN=5008;NS=2504;DP=18983;EAS_AF=0.0556;AMR_AF=0.1455;AFR_AF=0.0772;EUR_AF=0.0924;SAS_AF=0.2137;AA=T|||;VT=SNP
8	3731642	rs13259787	A	G	100	PASS	AC=530;AF=0.105831;AN=5008;NS=2504;DP=19793;EAS_AF=0.0575;AMR_AF=0.1441;AFR_AF=0.0719;EUR_AF=0.0924;SAS_AF=0.1881;AA=A|||;VT=SNP
8	3731867	rs2975357	G	C	100	PASS	AC=1392;AF=0.277955;AN=5008;NS=2504;DP=19117;EAS_AF=0.4038;AMR_AF=0.2219;AFR_AF=0.2988;EUR_AF=0.2227;SAS_AF=0.2168;AA=G|||;VT=SNP
8	3732021	rs2975356	G	T	100	PASS	AC=1154;AF=0.230431;AN=5008;NS=2504;DP=19094;EAS_AF=0.0615;AMR_AF=0.1686;AFR_AF=0.525;EUR_AF=0.0954;SAS_AF=0.1892;AA=G|||;VT=SNP
8	3732285	rs35003539	C	T	100	PASS	AC=438;AF=0.0874601;AN=5008;NS=2504;DP=19873;EAS_AF=0.0546;AMR_AF=0.1254;AFR_AF=0.0265;EUR_AF=0.0785;SAS_AF=0.1861;AA=T|||;VT=SNP
8	3732288	rs36047345	G	A	100	PASS	AC=439;AF=0.0876597;AN=5008;NS=2504;DP=19869;EAS_AF=0.0565;AMR_AF=0.1239;AFR_AF=0.0265;EUR_AF=0.0785;SAS_AF=0.1861;AA=A|||;VT=SNP
8	3732359	rs13258665	G	A	100	PASS	AC=434;AF=0.0866613;AN=5008;NS=2504;DP=20380;EAS_AF=0.0565;AMR_AF=0.1268;AFR_AF=0.0212;EUR_AF=0.0785;SAS_AF=0.1861;AA=G|||;VT=SNP
8	3732413	rs13261048	C	G	100	PASS	AC=432;AF=0.086262;AN=5008;NS=2504;DP=20266;EAS_AF=0.0565;AMR_AF=0.1268;AFR_AF=0.0212;EUR_AF=0.0795;SAS_AF=0.183;AA=G|||;VT=SNP
8	3732438	rs13261072	C	T	100	PASS	AC=435;AF=0.086861;AN=5008;NS=2504;DP=20273;EAS_AF=0.0565;AMR_AF=0.1268;AFR_AF=0.0212;EUR_AF=0.0795;SAS_AF=0.1861;AA=C|||;VT=SNP
8	3732601	rs6996498	G	A	100	PASS	AC=1808;AF=0.361022;AN=5008;NS=2504;DP=20257;EAS_AF=0.4544;AMR_AF=0.3357;AFR_AF=0.3238;EUR_AF=0.2843;SAS_AF=0.4121;AA=A|||;VT=SNP
8	3732914	rs7017707	A	G	100	PASS	AC=1875;AF=0.374401;AN=5008;NS=2504;DP=21142;EAS_AF=0.3482;AMR_AF=0.1988;AFR_AF=0.6997;EUR_AF=0.2326;SAS_AF=0.2321;AA=A|||;VT=SNP
8	3733003	rs6998344	C	T	100	PASS	AC=981;AF=0.195887;AN=5008;NS=2504;DP=18923;EAS_AF=0.1062;AMR_AF=0.134;AFR_AF=0.3079;EUR_AF=0.1859;SAS_AF=0.1912;AA=C|||;VT=SNP
8	3733025	rs6997315	G	T	100	PASS	AC=1515;AF=0.302516;AN=5008;NS=2504;DP=18556;EAS_AF=0.3403;AMR_AF=0.183;AFR_AF=0.4501;EUR_AF=0.2247;SAS_AF=0.229;AA=G|||;VT=SNP
8	3733079	rs61063808	C	T	100	PASS	AC=588;AF=0.117412;AN=5008;NS=2504;DP=18675;EAS_AF=0.2351;AMR_AF=0.0548;AFR_AF=0.1808;EUR_AF=0.0358;SAS_AF=0.0389;AA=C|||;VT=SNP
8	3733148	rs61590681	T	C	100	PASS	AC=591;AF=0.118011;AN=5008;NS=2504;DP=19055;EAS_AF=0.2341;AMR_AF=0.0562;AFR_AF=0.1808;EUR_AF=0.0358;SAS_AF=0.0419;AA=T|||;VT=SNP
8	3733157	rs13250531	G	C	100	PASS	AC=429;AF=0.0856629;AN=5008;NS=2504;DP=19253;EAS_AF=0.0397;AMR_AF=0.121;AFR_AF=0.0189;EUR_AF=0.0755;SAS_AF=0.2086;AA=G|||;VT=SNP
8	3733369	rs9314507	G	A	100	PASS	AC=953;AF=0.190296;AN=5008;NS=2504;DP=17723;EAS_AF=0.1071;AMR_AF=0.1239;AFR_AF=0.3177;EUR_AF=0.168;SAS_AF=0.1738;AA=G|||;VT=SNP
8	3733484	rs10216798	C	T	100	PASS	AC=1283;AF=0.25619;AN=5008;NS=2504;DP=16450;EAS_AF=0.1111;AMR_AF=0.1484;AFR_AF=0.5234;EUR_AF=0.1889;SAS_AF=0.1902;AA=T|||;VT=SNP
8	3733496	rs10216780	G	T	100	PASS	AC=977;AF=0.195088;AN=5008;NS=2504;DP=16488;EAS_AF=0.1071;AMR_AF=0.1326;AFR_AF=0.3086;EUR_AF=0.1849;SAS_AF=0.1871;AA=G|||;VT=SNP
8	3733510	rs10216801	C	G	100	PASS	AC=980;AF=0.195687;AN=5008;NS=2504;DP=16671;EAS_AF=0.1071;AMR_AF=0.1326;AFR_AF=0.3079;EUR_AF=0.1849;SAS_AF=0.1912;AA=C|||;VT=SNP
8	3733938	rs11986763	T	A	100	PASS	AC=1278;AF=0.255192;AN=5008;NS=2504;DP=15215;EAS_AF=0.1101;AMR_AF=0.1527;AFR_AF=0.5227;EUR_AF=0.1879;SAS_AF=0.1851;AA=T|||;VT=SNP
8	3733981	rs28410630	G	A	100	PASS	AC=969;AF=0.19349;AN=5008;NS=2504;DP=16619;EAS_AF=0.1052;AMR_AF=0.1326;AFR_AF=0.3048;EUR_AF=0.1839;SAS_AF=0.1871;AA=G|||;VT=SNP
8	3734188	rs34709267	G	A	100	PASS	AC=891;AF=0.177915;AN=5008;NS=2504;DP=16188;EAS_AF=0.1032;AMR_AF=0.1254;AFR_AF=0.3018;EUR_AF=0.163;SAS_AF=0.1401;AA=G|||;VT=SNP
8	3734203	rs28626159	C	T	100	PASS	AC=1190;AF=0.23762;AN=5008;NS=2504;DP=16001;EAS_AF=0.1032;AMR_AF=0.1427;AFR_AF=0.5189;EUR_AF=0.163;SAS_AF=0.1401;AA=C|||;VT=SNP
8	3734298	rs7832833	G	A	100	PASS	AC=3757;AF=0.7502;AN=5008;NS=2504;DP=15488;EAS_AF=0.869;AMR_AF=0.83;AFR_AF=0.59;EUR_AF=0.7336;SAS_AF=0.8047;AA=A|||;VT=SNP
8	3734456	rs34728934	A	C	100	PASS	AC=931;AF=0.185903;AN=5008;NS=2504;DP=20237;EAS_AF=0.1062;AMR_AF=0.1282;AFR_AF=0.3048;EUR_AF=0.1759;SAS_AF=0.1585;AA=A|||;VT=SNP
8	3734463	rs28665268	T	G	100	PASS	AC=1303;AF=0.260184;AN=5008;NS=2504;DP=20701;EAS_AF=0.1042;AMR_AF=0.1513;AFR_AF=0.5711;EUR_AF=0.1789;SAS_AF=0.1616;AA=G|||;VT=SNP
8	3734487	rs62482708	T	C	100	PASS	AC=932;AF=0.186102;AN=5008;NS=2504;DP=22296;EAS_AF=0.25;AMR_AF=0.1081;AFR_AF=0.1906;EUR_AF=0.1292;SAS_AF=0.228;AA=T|||;VT=SNP
8	3734538	rs35969831	G	C	100	PASS	AC=338;AF=0.067492;AN=5008;NS=2504;DP=23602;EAS_AF=0.0288;AMR_AF=0.0403;AFR_AF=0.0212;EUR_AF=0.0746;SAS_AF=0.182;AA=G|||;VT=SNP
8	3734781	rs5001181	C	G	100	PASS	AC=370;AF=0.0738818;AN=5008;NS=2504;DP=18849;EAS_AF=0.0258;AMR_AF=0.0605;AFR_AF=0.0219;EUR_AF=0.0895;SAS_AF=0.1871;AA=C|||;VT=SNP
8	3734820	rs4388472	G	C	100	PASS	AC=2285;AF=0.45627;AN=5008;NS=2504;DP=18778;EAS_AF=0.245;AMR_AF=0.4914;AFR_AF=0.4788;EUR_AF=0.4414;SAS_AF=0.6339;AA=C|||;VT=SNP
8	3734849	rs2975349	T	G	100	PASS	AC=3490;AF=0.696885;AN=5008;NS=2504;DP=19189;EAS_AF=0.6905;AMR_AF=0.8098;AFR_AF=0.5658;EUR_AF=0.7326;SAS_AF=0.7638;AA=T|||;VT=SNP
8	3734934	rs2975348	C	T	100	PASS	AC=3435;AF=0.685903;AN=5008;NS=2504;DP=20057;EAS_AF=0.6647;AMR_AF=0.8084;AFR_AF=0.5545;EUR_AF=0.7237;SAS_AF=0.7597;AA=T|||;VT=SNP
8	3734986	rs4329297	C	T	100	PASS	AC=3191;AF=0.637181;AN=5008;NS=2504;DP=20378;EAS_AF=0.6667;AMR_AF=0.7896;AFR_AF=0.3699;EUR_AF=0.7227;SAS_AF=0.772;AA=T|||;VT=SNP
8	3735019	rs4388473	G	C	100	PASS	AC=3195;AF=0.637979;AN=5008;NS=2504;DP=19748;EAS_AF=0.6667;AMR_AF=0.7925;AFR_AF=0.3707;EUR_AF=0.7237;SAS_AF=0.772;AA=G|||;VT=SNP
8	3735032	rs4388474	G	A	100	PASS	AC=3154;AF=0.629792;AN=5008;NS=2504;DP=19564;EAS_AF=0.6667;AMR_AF=0.7925;AFR_AF=0.3495;EUR_AF=0.7237;SAS_AF=0.7587;AA=A|||;VT=SNP
8	3735132	rs34563530	C	G	100	PASS	AC=1604;AF=0.320288;AN=5008;NS=2504;DP=19256;EAS_AF=0.3046;AMR_AF=0.1657;AFR_AF=0.6225;EUR_AF=0.1839;SAS_AF=0.1779;AA=G|||;VT=SNP
8	3735150	rs34836154	T	C	100	PASS	AC=1609;AF=0.321286;AN=5008;NS=2504;DP=18851;EAS_AF=0.3056;AMR_AF=0.1657;AFR_AF=0.6256;EUR_AF=0.1839;SAS_AF=0.1779;AA=T|||;VT=SNP
8	3735180	rs61354720	C	T	100	PASS	AC=1608;AF=0.321086;AN=5008;NS=2504;DP=18661;EAS_AF=0.3056;AMR_AF=0.1657;AFR_AF=0.6256;EUR_AF=0.1839;SAS_AF=0.1769;AA=T|||;VT=SNP
8	3735255	rs28394851	T	C	100	PASS	AC=1609;AF=0.321286;AN=5008;NS=2504;DP=18931;EAS_AF=0.3056;AMR_AF=0.1671;AFR_AF=0.6263;EUR_AF=0.1839;SAS_AF=0.1759;AA=T|||;VT=SNP
8	3735261	rs28656313	G	A	100	PASS	AC=1609;AF=0.321286;AN=5008;NS=2504;DP=19115;EAS_AF=0.3056;AMR_AF=0.1671;AFR_AF=0.6263;EUR_AF=0.1839;SAS_AF=0.1759;AA=G|||;VT=SNP
8	3735429	rs7829460	T	C	100	PASS	AC=1609;AF=0.321286;AN=5008;NS=2504;DP=17433;EAS_AF=0.3056;AMR_AF=0.1671;AFR_AF=0.6263;EUR_AF=0.1849;SAS_AF=0.1748;AA=T|||;VT=SNP
8	3735453	rs28478626	C	T	100	PASS	AC=1607;AF=0.320887;AN=5008;NS=2504;DP=16868;EAS_AF=0.3056;AMR_AF=0.1657;AFR_AF=0.6263;EUR_AF=0.1849;SAS_AF=0.1738;AA=T|||;VT=SNP
8	3735515	rs10109362	G	A	100	PASS	AC=2503;AF=0.4998;AN=5008;NS=2504;DP=15043;EAS_AF=0.6389;AMR_AF=0.6902;AFR_AF=0.1543;EUR_AF=0.6054;SAS_AF=0.5798;AA=G|||;VT=SNP
8	3735562	rs4527896	A	G	100	PASS	AC=1404;AF=0.280351;AN=5008;NS=2504;DP=2124;EAS_AF=0.3006;AMR_AF=0.1513;AFR_AF=0.4864;EUR_AF=0.1849;SAS_AF=0.1708;AA=A|||;VT=SNP
8	3735735	rs4548201	T	C	100	PASS	AC=1403;AF=0.280152;AN=5008;NS=2504;DP=15063;EAS_AF=0.3006;AMR_AF=0.1513;AFR_AF=0.4856;EUR_AF=0.1849;SAS_AF=0.1708;AA=T|||;VT=SNP
8	3735771	rs10112315	G	C	100	PASS	AC=2474;AF=0.49401;AN=5008;NS=2504;DP=14510;EAS_AF=0.6389;AMR_AF=0.6931;AFR_AF=0.1392;EUR_AF=0.6123;SAS_AF=0.5613;AA=G|||;VT=SNP
8	3735829	rs4302871	T	C	100	PASS	AC=1405;AF=0.280551;AN=5008;NS=2504;DP=13865;EAS_AF=0.3006;AMR_AF=0.1527;AFR_AF=0.4856;EUR_AF=0.1849;SAS_AF=0.1718;AA=C|||;VT=SNP
8	3735849	rs4333625	T	C	100	PASS	AC=1405;AF=0.280551;AN=5008;NS=2504;DP=13732;EAS_AF=0.3006;AMR_AF=0.1527;AFR_AF=0.4856;EUR_AF=0.1849;SAS_AF=0.1718;AA=C|||;VT=SNP
8	3736120	rs7013615	G	T	100	PASS	AC=1319;AF=0.263379;AN=5008;NS=2504;DP=16132;EAS_AF=0.3006;AMR_AF=0.147;AFR_AF=0.4259;EUR_AF=0.1849;SAS_AF=0.1687;AA=T|||;VT=SNP
8	3736259	rs7826938	A	C	100	PASS	AC=1403;AF=0.280152;AN=5008;NS=2504;DP=14561;EAS_AF=0.3006;AMR_AF=0.1542;AFR_AF=0.4856;EUR_AF=0.1849;SAS_AF=0.1687;AA=C|||;VT=SNP
8	3736348	rs17067842	T	C	100	PASS	AC=1139;AF=0.227436;AN=5008;NS=2504;DP=15360;EAS_AF=0.1002;AMR_AF=0.1412;AFR_AF=0.4841;EUR_AF=0.168;SAS_AF=0.1339;AA=C|||;VT=SNP
8	3736503	rs13257055	T	C	100	PASS	AC=1032;AF=0.20607;AN=5008;NS=2504;DP=17122;EAS_AF=0.2312;AMR_AF=0.1182;AFR_AF=0.2746;EUR_AF=0.1213;SAS_AF=0.2372;AA=T|||;VT=SNP
8	3736604	rs17067844	G	T	100	PASS	AC=1403;AF=0.280152;AN=5008;NS=2504;DP=15936;EAS_AF=0.3006;AMR_AF=0.1527;AFR_AF=0.4849;EUR_AF=0.1849;SAS_AF=0.1708;AA=G|||;VT=SNP
8	3736673	rs34715424	A	G	100	PASS	AC=340;AF=0.0678914;AN=5008;NS=2504;DP=15473;EAS_AF=0.0258;AMR_AF=0.0418;AFR_AF=0.0227;EUR_AF=0.0716;SAS_AF=0.1871;AA=A|||;VT=SNP
8	3736718	rs2975346	T	A	100	PASS	AC=929;AF=0.185503;AN=5008;NS=2504;DP=16911;EAS_AF=0.0853;AMR_AF=0.1297;AFR_AF=0.3442;EUR_AF=0.168;SAS_AF=0.1319;AA=T|||;VT=SNP
8	3736785	rs10089126	C	T	100	PASS	AC=4808;AF=0.960064;AN=5008;NS=2504;DP=17386;EAS_AF=0.9702;AMR_AF=0.9553;AFR_AF=0.9955;EUR_AF=0.9095;SAS_AF=0.9571;AA=T|||;VT=SNP
8	3736913	rs10089344	C	T	100	PASS	AC=2126;AF=0.424521;AN=5008;NS=2504;DP=18209;EAS_AF=0.3313;AMR_AF=0.2392;AFR_AF=0.7542;EUR_AF=0.2753;SAS_AF=0.3599;AA=T|||;VT=SNP
8	3736934	rs10089350	C	G	100	PASS	AC=4707;AF=0.939896;AN=5008;NS=2504;DP=18186;EAS_AF=0.9692;AMR_AF=0.951;AFR_AF=0.9281;EUR_AF=0.9056;SAS_AF=0.953;AA=G|||;VT=SNP
8	3737056	rs10089485	C	A	100	PASS	AC=4713;AF=0.941094;AN=5008;NS=2504;DP=19010;EAS_AF=0.9702;AMR_AF=0.951;AFR_AF=0.9274;EUR_AF=0.9076;SAS_AF=0.9571;AA=A|||;VT=SNP
8	3737102	rs17067846	C	T	100	PASS	AC=1122;AF=0.224042;AN=5008;NS=2504;DP=19621;EAS_AF=0.0853;AMR_AF=0.1398;AFR_AF=0.4849;EUR_AF=0.169;SAS_AF=0.1309;AA=T|||;VT=SNP
8	3737141	rs35027312	T	C	100	PASS	AC=1122;AF=0.224042;AN=5008;NS=2504;DP=20837;EAS_AF=0.0853;AMR_AF=0.1412;AFR_AF=0.4841;EUR_AF=0.168;SAS_AF=0.1319;AA=T|||;VT=SNP
8	3737146	rs10088766	G	T	100	PASS	AC=4708;AF=0.940096;AN=5008;NS=2504;DP=21059;EAS_AF=0.9643;AMR_AF=0.951;AFR_AF=0.9289;EUR_AF=0.9076;SAS_AF=0.956;AA=T|||;VT=SNP
8	3737429	rs11989159	A	G	100	PASS	AC=1123;AF=0.224241;AN=5008;NS=2504;DP=17955;EAS_AF=0.0853;AMR_AF=0.1412;AFR_AF=0.4849;EUR_AF=0.168;SAS_AF=0.1319;AA=G|||;VT=SNP
8	3737430	rs11989927	T	C	100	PASS	AC=1123;AF=0.224241;AN=5008;NS=2504;DP=17967;EAS_AF=0.0853;AMR_AF=0.1412;AFR_AF=0.4849;EUR_AF=0.168;SAS_AF=0.1319;AA=C|||;VT=SNP
8	3737474	rs11989166	A	G	100	PASS	AC=1135;AF=0.226637;AN=5008;NS=2504;DP=19326;EAS_AF=0.0853;AMR_AF=0.1441;AFR_AF=0.4849;EUR_AF=0.1779;SAS_AF=0.1319;AA=G|||;VT=SNP
8	3737590	rs34126885	G	A	100	PASS	AC=1123;AF=0.224241;AN=5008;NS=2504;DP=17730;EAS_AF=0.0863;AMR_AF=0.1412;AFR_AF=0.4849;EUR_AF=0.168;SAS_AF=0.1309;AA=A|||;VT=SNP
8	3738105	rs2930342	T	G	100	PASS	AC=1148;AF=0.229233;AN=5008;NS=2504;DP=14752;EAS_AF=0.3036;AMR_AF=0.1369;AFR_AF=0.2867;EUR_AF=0.1849;SAS_AF=0.1861;AA=T|||;VT=SNP
8	3738324	rs13276382	T	C	100	PASS	AC=2664;AF=0.531949;AN=5008;NS=2504;DP=14558;EAS_AF=0.6438;AMR_AF=0.7248;AFR_AF=0.2005;EUR_AF=0.6481;SAS_AF=0.6084;AA=T|||;VT=SNP
8	3738568	rs11986531	C	G	100	PASS	AC=1412;AF=0.281949;AN=5008;NS=2504;DP=13597;EAS_AF=0.3016;AMR_AF=0.1556;AFR_AF=0.4849;EUR_AF=0.1849;SAS_AF=0.1769;AA=G|||;VT=SNP
8	3738740	rs2930341	C	G	100	PASS	AC=1284;AF=0.25639;AN=5008;NS=2504;DP=14619;EAS_AF=0.3016;AMR_AF=0.1455;AFR_AF=0.3918;EUR_AF=0.1849;SAS_AF=0.1789;AA=C|||;VT=SNP
8	3739560	rs2954637	T	C	100	PASS	AC=1120;AF=0.223642;AN=5008;NS=2504;DP=17349;EAS_AF=0.2986;AMR_AF=0.1369;AFR_AF=0.2859;EUR_AF=0.1849;SAS_AF=0.1636;AA=T|||;VT=SNP
8	3739592	rs1357486	T	C	100	PASS	AC=1391;AF=0.277756;AN=5008;NS=2504;DP=17273;EAS_AF=0.2986;AMR_AF=0.1527;AFR_AF=0.4834;EUR_AF=0.1849;SAS_AF=0.1626;AA=C|||;VT=SNP
8	3740065	rs1608368	C	T	100	PASS	AC=284;AF=0.0567093;AN=5008;NS=2504;DP=19919;EAS_AF=0.0218;AMR_AF=0.0389;AFR_AF=0.034;EUR_AF=0.0606;SAS_AF=0.1319;AA=C|||;VT=SNP
8	3740192	rs2627369	A	C	100	PASS	AC=1494;AF=0.298323;AN=5008;NS=2504;DP=21465;EAS_AF=0.3056;AMR_AF=0.1657;AFR_AF=0.5356;EUR_AF=0.1958;SAS_AF=0.1697;AA=A|||;VT=SNP
8	3740557	rs2948647	G	A	100	PASS	AC=1216;AF=0.242812;AN=5008;NS=2504;DP=20217;EAS_AF=0.2996;AMR_AF=0.1441;AFR_AF=0.3442;EUR_AF=0.1948;SAS_AF=0.1667;AA=G|||;VT=SNP
8	3740571	rs1403591	A	G	100	PASS	AC=4818;AF=0.962061;AN=5008;NS=2504;DP=20444;EAS_AF=0.9673;AMR_AF=0.9597;AFR_AF=0.9962;EUR_AF=0.9195;SAS_AF=0.956;AA=g|||;VT=SNP
8	3740575	rs2688289	G	A	100	PASS	AC=1140;AF=0.227636;AN=5008;NS=2504;DP=20328;EAS_AF=0.0784;AMR_AF=0.1412;AFR_AF=0.4826;EUR_AF=0.1789;SAS_AF=0.1483;AA=A|||;VT=SNP
8	3740597	rs2948646	G	C	100	PASS	AC=1220;AF=0.24361;AN=5008;NS=2504;DP=20085;EAS_AF=0.2996;AMR_AF=0.1441;AFR_AF=0.3442;EUR_AF=0.1948;SAS_AF=0.1708;AA=G|||;VT=SNP
8	3740896	rs2954636	C	T	100	PASS	AC=997;AF=0.199081;AN=5008;NS=2504;DP=16077;EAS_AF=0.2986;AMR_AF=0.1326;AFR_AF=0.205;EUR_AF=0.1769;SAS_AF=0.1585;AA=C|||;VT=SNP
8	3740975	rs2948645	C	A	100	PASS	AC=1104;AF=0.220447;AN=5008;NS=2504;DP=16665;EAS_AF=0.2996;AMR_AF=0.1369;AFR_AF=0.2784;EUR_AF=0.1849;SAS_AF=0.1564;AA=T|||;VT=SNP
8	3740991	rs2627367	T	G	100	PASS	AC=1410;AF=0.28155;AN=5008;NS=2504;DP=16512;EAS_AF=0.2996;AMR_AF=0.1556;AFR_AF=0.4879;EUR_AF=0.1978;SAS_AF=0.1595;AA=T|||;VT=SNP
8	3741145	rs2627366	C	T	100	PASS	AC=1404;AF=0.280351;AN=5008;NS=2504;DP=13593;EAS_AF=0.2996;AMR_AF=0.1527;AFR_AF=0.4841;EUR_AF=0.1849;SAS_AF=0.1738;AA=C|||;VT=SNP
8	3741315	rs2627365	C	G	100	PASS	AC=4722;AF=0.942891;AN=5008;NS=2504;DP=12201;EAS_AF=0.9742;AMR_AF=0.9553;AFR_AF=0.9289;EUR_AF=0.9175;SAS_AF=0.9468;AA=G|||;VT=SNP
8	3741355	rs2930340	A	G	100	PASS	AC=1215;AF=0.242612;AN=5008;NS=2504;DP=13085;EAS_AF=0.3016;AMR_AF=0.1427;AFR_AF=0.3434;EUR_AF=0.1859;SAS_AF=0.1748;AA=A|||;VT=SNP
8	3741394	rs2954635	C	G	100	PASS	AC=1216;AF=0.242812;AN=5008;NS=2504;DP=12606;EAS_AF=0.3016;AMR_AF=0.1441;AFR_AF=0.3434;EUR_AF=0.1849;SAS_AF=0.1759;AA=G|||;VT=SNP
8	3741469	rs2954634	C	T	100	PASS	AC=1201;AF=0.239816;AN=5008;NS=2504;DP=13527;EAS_AF=0.3016;AMR_AF=0.1427;AFR_AF=0.3434;EUR_AF=0.1859;SAS_AF=0.1605;AA=T|||;VT=SNP
8	3741471	rs2975342	T	C	100	PASS	AC=1214;AF=0.242412;AN=5008;NS=2504;DP=13687;EAS_AF=0.3016;AMR_AF=0.1427;AFR_AF=0.3427;EUR_AF=0.1859;SAS_AF=0.1748;AA=C|||;VT=SNP
8	3741530	rs2930339	T	C	100	PASS	AC=1406;AF=0.280751;AN=5008;NS=2504;DP=14593;EAS_AF=0.3016;AMR_AF=0.1527;AFR_AF=0.4826;EUR_AF=0.1859;SAS_AF=0.1748;AA=T|||;VT=SNP
8	3741664	rs2930338	A	G	100	PASS	AC=1146;AF=0.228834;AN=5008;NS=2504;DP=13816;EAS_AF=0.3016;AMR_AF=0.1369;AFR_AF=0.2867;EUR_AF=0.1859;SAS_AF=0.1851;AA=A|||;VT=SNP
8	3741829	rs2627364	C	G	100	PASS	AC=1409;AF=0.28135;AN=5008;NS=2504;DP=17619;EAS_AF=0.3026;AMR_AF=0.1513;AFR_AF=0.4841;EUR_AF=0.1889;SAS_AF=0.1728;AA=G|||;VT=SNP
8	3741915	rs1523257	G	A	100	PASS	AC=2595;AF=0.518171;AN=5008;NS=2504;DP=18128;EAS_AF=0.6399;AMR_AF=0.719;AFR_AF=0.1566;EUR_AF=0.6332;SAS_AF=0.6207;AA=G|||;VT=SNP
8	3741951	rs2948659	G	C	100	PASS	AC=1143;AF=0.228235;AN=5008;NS=2504;DP=16709;EAS_AF=0.3016;AMR_AF=0.1354;AFR_AF=0.2867;EUR_AF=0.1889;SAS_AF=0.18;AA=G|||;VT=SNP
8	3742070	rs2948658	G	C	100	PASS	AC=1197;AF=0.239018;AN=5008;NS=2504;DP=16145;EAS_AF=0.2996;AMR_AF=0.1398;AFR_AF=0.3404;EUR_AF=0.1859;SAS_AF=0.1646;AA=G|||;VT=SNP
8	3742106	rs17400415	G	C	100	PASS	AC=313;AF=0.0625;AN=5008;NS=2504;DP=16201;EAS_AF=0.0218;AMR_AF=0.0375;AFR_AF=0.034;EUR_AF=0.0626;SAS_AF=0.1605;AA=G|||;VT=SNP
8	3742202	rs11136673	T	C	100	PASS	AC=2602;AF=0.519569;AN=5008;NS=2504;DP=14098;EAS_AF=0.6399;AMR_AF=0.7205;AFR_AF=0.1573;EUR_AF=0.6372;SAS_AF=0.6217;AA=T|||;VT=SNP
8	3742245	rs11786301	G	T	100	PASS	AC=2603;AF=0.519768;AN=5008;NS=2504;DP=13223;EAS_AF=0.6399;AMR_AF=0.7205;AFR_AF=0.1581;EUR_AF=0.6372;SAS_AF=0.6217;AA=G|||;VT=SNP
8	3742285	rs2688387	T	C	100	PASS	AC=4712;AF=0.940895;AN=5008;NS=2504;DP=12296;EAS_AF=0.9683;AMR_AF=0.9524;AFR_AF=0.9274;EUR_AF=0.9085;SAS_AF=0.956;AA=C|||;VT=SNP
8	3742928	rs62480068	G	A	100	PASS	AC=285;AF=0.0569089;AN=5008;NS=2504;DP=18690;EAS_AF=0.0228;AMR_AF=0.0346;AFR_AF=0.0182;EUR_AF=0.0626;SAS_AF=0.1544;AA=G|||;VT=SNP
8	3742971	rs7815963	G	C	100	PASS	AC=1375;AF=0.274561;AN=5008;NS=2504;DP=18639;EAS_AF=0.2024;AMR_AF=0.402;AFR_AF=0.0703;EUR_AF=0.3479;SAS_AF=0.4591;AA=G|||;VT=SNP
8	3743017	rs2627359	C	T	100	PASS	AC=1375;AF=0.274561;AN=5008;NS=2504;DP=17967;EAS_AF=0.2956;AMR_AF=0.1527;AFR_AF=0.4826;EUR_AF=0.1769;SAS_AF=0.1585;AA=T|||;VT=SNP
8	3743599	rs2627357	C	G	100	PASS	AC=3675;AF=0.733826;AN=5008;NS=2504;DP=15391;EAS_AF=0.6736;AMR_AF=0.8184;AFR_AF=0.7118;EUR_AF=0.7157;SAS_AF=0.7843;AA=G|||;VT=SNP
8	3743632	rs2627355	C	G	100	PASS	AC=3687;AF=0.736222;AN=5008;NS=2504;DP=15404;EAS_AF=0.6687;AMR_AF=0.8199;AFR_AF=0.7209;EUR_AF=0.7207;SAS_AF=0.7832;AA=G|||;VT=SNP
8	3743895	rs1916331	G	A	100	PASS	AC=1393;AF=0.278155;AN=5008;NS=2504;DP=17596;EAS_AF=0.2976;AMR_AF=0.1571;AFR_AF=0.4766;EUR_AF=0.1918;SAS_AF=0.1646;AA=A|||;VT=SNP
8	3744146	rs2975339	G	A	100	PASS	AC=1119;AF=0.223442;AN=5008;NS=2504;DP=19169;EAS_AF=0.2976;AMR_AF=0.1398;AFR_AF=0.2776;EUR_AF=0.1918;SAS_AF=0.1656;AA=G|||;VT=SNP
8	3744363	rs2627353	A	G	100	PASS	AC=4821;AF=0.96266;AN=5008;NS=2504;DP=20831;EAS_AF=0.9722;AMR_AF=0.9597;AFR_AF=0.9955;EUR_AF=0.9195;SAS_AF=0.955;AA=G|||;VT=SNP
8	3744703	rs1403598	T	A	100	PASS	AC=4781;AF=0.954673;AN=5008;NS=2504;DP=19523;EAS_AF=0.9722;AMR_AF=0.9568;AFR_AF=0.9675;EUR_AF=0.9175;SAS_AF=0.956;AA=A|||;VT=SNP
8	3745126	rs940160	C	T	100	PASS	AC=1149;AF=0.229433;AN=5008;NS=2504;DP=17540;EAS_AF=0.2956;AMR_AF=0.1412;AFR_AF=0.2912;EUR_AF=0.1938;SAS_AF=0.1769;AA=C|||;VT=SNP
8	3745340	rs2688383	G	A	100	PASS	AC=3583;AF=0.715455;AN=5008;NS=2504;DP=19179;EAS_AF=0.6657;AMR_AF=0.8084;AFR_AF=0.6717;EUR_AF=0.7068;SAS_AF=0.7689;AA=A|||;VT=SNP
8	3745430	rs4875791	A	G	100	PASS	AC=2513;AF=0.501797;AN=5008;NS=2504;DP=18162;EAS_AF=0.6369;AMR_AF=0.7003;AFR_AF=0.1399;EUR_AF=0.6173;SAS_AF=0.592;AA=A|||;VT=SNP
8	3745622	rs2627349	C	G	100	PASS	AC=4748;AF=0.948083;AN=5008;NS=2504;DP=18604;EAS_AF=0.9633;AMR_AF=0.9524;AFR_AF=0.9667;EUR_AF=0.9076;SAS_AF=0.9458;AA=G|||;VT=SNP
8	3745678	rs4875792	T	C	100	PASS	AC=2531;AF=0.505391;AN=5008;NS=2504;DP=18851;EAS_AF=0.6468;AMR_AF=0.6988;AFR_AF=0.1399;EUR_AF=0.6183;SAS_AF=0.6002;AA=T|||;VT=SNP
8	3745816	rs2688381	T	C	100	PASS	AC=4762;AF=0.950879;AN=5008;NS=2504;DP=18270;EAS_AF=0.9702;AMR_AF=0.9539;AFR_AF=0.9675;EUR_AF=0.9125;SAS_AF=0.9458;AA=C|||;VT=SNP
8	3745855	rs2627348	G	T	100	PASS	AC=3508;AF=0.700479;AN=5008;NS=2504;DP=18626;EAS_AF=0.6647;AMR_AF=0.8084;AFR_AF=0.6203;EUR_AF=0.7107;SAS_AF=0.7587;AA=T|||;VT=SNP
8	3745901	rs2954632	C	G	100	PASS	AC=4790;AF=0.95647;AN=5008;NS=2504;DP=19035;EAS_AF=0.9692;AMR_AF=0.9568;AFR_AF=0.9962;EUR_AF=0.9066;SAS_AF=0.9407;AA=G|||;VT=SNP
8	3746435	rs940159	A	G	100	PASS	AC=3057;AF=0.610423;AN=5008;NS=2504;DP=16723;EAS_AF=0.6726;AMR_AF=0.7637;AFR_AF=0.2973;EUR_AF=0.6928;SAS_AF=0.7761;AA=A|||;VT=SNP
8	3746546	rs1829861	T	C	100	PASS	AC=3013;AF=0.601637;AN=5008;NS=2504;DP=14469;EAS_AF=0.6667;AMR_AF=0.745;AFR_AF=0.2973;EUR_AF=0.6789;SAS_AF=0.7648;AA=T|||;VT=SNP
8	3746549	rs1829860	C	T	100	PASS	AC=3219;AF=0.642772;AN=5008;NS=2504;DP=13980;EAS_AF=0.6677;AMR_AF=0.7579;AFR_AF=0.4448;EUR_AF=0.6789;SAS_AF=0.7658;AA=T|||;VT=SNP
8	3746808	rs2688380	T	A	100	PASS	AC=4766;AF=0.951677;AN=5008;NS=2504;DP=8711;EAS_AF=0.9712;AMR_AF=0.9539;AFR_AF=0.969;EUR_AF=0.9135;SAS_AF=0.9458;AA=A|||;VT=SNP
8	3747048	rs11783634	T	C	100	PASS	AC=2531;AF=0.505391;AN=5008;NS=2504;DP=6551;EAS_AF=0.6419;AMR_AF=0.6945;AFR_AF=0.1422;EUR_AF=0.6173;SAS_AF=0.6063;AA=T|||;VT=SNP
8	3747101	rs2449816	G	A	100	PASS	AC=3568;AF=0.71246;AN=5008;NS=2504;DP=10236;EAS_AF=0.6716;AMR_AF=0.8055;AFR_AF=0.646;EUR_AF=0.7127;SAS_AF=0.7781;AA=A|||;VT=SNP
8	3747167	rs11779342	C	T	100	PASS	AC=2504;AF=0.5;AN=5008;NS=2504;DP=10144;EAS_AF=0.6419;AMR_AF=0.6888;AFR_AF=0.1354;EUR_AF=0.6064;SAS_AF=0.6033;AA=c|||;VT=SNP
8	3747190	rs2461851	T	C	100	PASS	AC=2722;AF=0.54353;AN=5008;NS=2504;DP=10305;EAS_AF=0.6429;AMR_AF=0.7032;AFR_AF=0.289;EUR_AF=0.6093;SAS_AF=0.6043;AA=C|||;VT=SNP
8	3747240	rs62480070	G	A	100	PASS	AC=300;AF=0.0599042;AN=5008;NS=2504;DP=10860;EAS_AF=0.0248;AMR_AF=0.0389;AFR_AF=0.0242;EUR_AF=0.0616;SAS_AF=0.1575;AA=G|||;VT=SNP
8	3747247	rs11783699	T	C	100	PASS	AC=2539;AF=0.506989;AN=5008;NS=2504;DP=11050;EAS_AF=0.6419;AMR_AF=0.6945;AFR_AF=0.1498;EUR_AF=0.6153;SAS_AF=0.6063;AA=T|||;VT=SNP
8	3747320	rs2627343	C	G	100	PASS	AC=2734;AF=0.545927;AN=5008;NS=2504;DP=13227;EAS_AF=0.6438;AMR_AF=0.7061;AFR_AF=0.2882;EUR_AF=0.6183;SAS_AF=0.6053;AA=G|||;VT=SNP
8	3747813	rs79306900	C	T	100	PASS	AC=323;AF=0.0644968;AN=5008;NS=2504;DP=15984;EAS_AF=0.0248;AMR_AF=0.0432;AFR_AF=0.0325;EUR_AF=0.0686;SAS_AF=0.1595;AA=C|||;VT=SNP
8	3747899	rs4875793	T	C	100	PASS	AC=2761;AF=0.551318;AN=5008;NS=2504;DP=15734;EAS_AF=0.6429;AMR_AF=0.719;AFR_AF=0.2943;EUR_AF=0.6223;SAS_AF=0.6125;AA=T|||;VT=SNP
8	3748292	rs2049304	G	C	100	PASS	AC=2576;AF=0.514377;AN=5008;NS=2504;DP=16726;EAS_AF=0.6399;AMR_AF=0.7277;AFR_AF=0.1452;EUR_AF=0.6322;SAS_AF=0.6115;AA=G|||;VT=SNP
8	3748529	rs2049303	G	T	100	PASS	AC=2426;AF=0.484425;AN=5008;NS=2504;DP=17979;EAS_AF=0.6359;AMR_AF=0.6888;AFR_AF=0.0908;EUR_AF=0.6004;SAS_AF=0.5961;AA=G|||;VT=SNP
8	3749070	rs2627338	G	T	100	PASS	AC=4768;AF=0.952077;AN=5008;NS=2504;DP=18631;EAS_AF=0.9742;AMR_AF=0.9568;AFR_AF=0.9652;EUR_AF=0.9175;SAS_AF=0.9438;AA=T|||;VT=SNP
8	3749188	rs1540818	A	G	100	PASS	AC=2655;AF=0.530152;AN=5008;NS=2504;DP=20294;EAS_AF=0.6438;AMR_AF=0.732;AFR_AF=0.1989;EUR_AF=0.6421;SAS_AF=0.6022;AA=G|||;VT=SNP
8	3749583	rs1403596	T	G	100	PASS	AC=749;AF=0.149561;AN=5008;NS=2504;DP=20622;EAS_AF=0.0248;AMR_AF=0.0793;AFR_AF=0.3207;EUR_AF=0.0825;SAS_AF=0.1656;AA=T|||;VT=SNP
8	3749609	rs7818480	A	G	100	PASS	AC=2646;AF=0.528355;AN=5008;NS=2504;DP=21108;EAS_AF=0.6419;AMR_AF=0.7248;AFR_AF=0.1967;EUR_AF=0.6431;SAS_AF=0.6022;AA=G|||;VT=SNP
8	3749955	rs10109340	T	G	100	PASS	AC=2564;AF=0.511981;AN=5008;NS=2504;DP=16289;EAS_AF=0.6399;AMR_AF=0.7161;AFR_AF=0.1452;EUR_AF=0.6342;SAS_AF=0.6053;AA=T|||;VT=SNP
8	3750093	rs4875794	A	C	100	PASS	AC=2704;AF=0.539936;AN=5008;NS=2504;DP=13650;EAS_AF=0.6409;AMR_AF=0.7363;AFR_AF=0.2231;EUR_AF=0.6521;SAS_AF=0.6094;AA=A|||;VT=SNP
8	3750262	rs4875795	C	T	100	PASS	AC=2739;AF=0.546925;AN=5008;NS=2504;DP=10678;EAS_AF=0.6448;AMR_AF=0.7406;AFR_AF=0.2398;EUR_AF=0.6541;SAS_AF=0.6135;AA=T|||;VT=SNP
8	3751130	rs12550243	A	G	100	PASS	AC=2904;AF=0.579872;AN=5008;NS=2504;DP=13783;EAS_AF=0.6419;AMR_AF=0.7622;AFR_AF=0.3389;EUR_AF=0.672;SAS_AF=0.6176;AA=G|||;VT=SNP
8	3751155	rs62480071	C	G	100	PASS	AC=297;AF=0.0593051;AN=5008;NS=2504;DP=13034;EAS_AF=0.0248;AMR_AF=0.0389;AFR_AF=0.0219;EUR_AF=0.0596;SAS_AF=0.1595;AA=C|||;VT=SNP
8	3751276	rs75664054	G	C	100	PASS	AC=296;AF=0.0591054;AN=5008;NS=2504;DP=17831;EAS_AF=0.0248;AMR_AF=0.0389;AFR_AF=0.0219;EUR_AF=0.0596;SAS_AF=0.1585;AA=G|||;VT=SNP
8	3751882	rs2627432	G	A	100	PASS	AC=553;AF=0.110423;AN=5008;NS=2504;DP=18067;EAS_AF=0.0258;AMR_AF=0.0548;AFR_AF=0.2088;EUR_AF=0.0596;SAS_AF=0.1564;AA=G|||;VT=SNP
8	3752339	rs62480072	A	G	100	PASS	AC=296;AF=0.0591054;AN=5008;NS=2504;DP=18304;EAS_AF=0.0248;AMR_AF=0.0389;AFR_AF=0.0219;EUR_AF=0.0596;SAS_AF=0.1585;AA=A|||;VT=SNP
8	3752626	rs10866959	A	G	100	PASS	AC=2643;AF=0.527756;AN=5008;NS=2504;DP=16272;EAS_AF=0.6379;AMR_AF=0.7522;AFR_AF=0.1331;EUR_AF=0.668;SAS_AF=0.6442;AA=A|||;VT=SNP
8	3752741	rs2627431	A	G	100	PASS	AC=808;AF=0.161342;AN=5008;NS=2504;DP=15693;EAS_AF=0.0248;AMR_AF=0.0807;AFR_AF=0.3714;EUR_AF=0.0775;SAS_AF=0.1616;AA=A|||;VT=SNP
8	3752847	rs10866960	T	C	100	PASS	AC=2689;AF=0.536941;AN=5008;NS=2504;DP=15399;EAS_AF=0.6379;AMR_AF=0.7536;AFR_AF=0.1657;EUR_AF=0.668;SAS_AF=0.6462;AA=C|||;VT=SNP
8	3752988	rs2627430	A	G	100	PASS	AC=3826;AF=0.763978;AN=5008;NS=2504;DP=15589;EAS_AF=0.6687;AMR_AF=0.866;AFR_AF=0.7201;EUR_AF=0.7753;SAS_AF=0.8374;AA=G|||;VT=SNP
8	3753003	rs11136674	A	G	100	PASS	AC=2590;AF=0.517173;AN=5008;NS=2504;DP=15639;EAS_AF=0.6379;AMR_AF=0.7478;AFR_AF=0.0961;EUR_AF=0.666;SAS_AF=0.6452;AA=A|||;VT=SNP
8	3753357	rs11997878	G	C	100	PASS	AC=2664;AF=0.531949;AN=5008;NS=2504;DP=18882;EAS_AF=0.6458;AMR_AF=0.7478;AFR_AF=0.1551;EUR_AF=0.6581;SAS_AF=0.6411;AA=G|||;VT=SNP
8	3754054	rs10086037	G	C	100	PASS	AC=1574;AF=0.314297;AN=5008;NS=2504;DP=11567;EAS_AF=0.2312;AMR_AF=0.4597;AFR_AF=0.0787;EUR_AF=0.4026;SAS_AF=0.5245;AA=G|||;VT=SNP
8	3754368	rs2688379	C	T	100	PASS	AC=2247;AF=0.448682;AN=5008;NS=2504;DP=14896;EAS_AF=0.3254;AMR_AF=0.2378;AFR_AF=0.8949;EUR_AF=0.2664;SAS_AF=0.3098;AA=T|||;VT=SNP
8	3754524	rs2177329	C	G	100	PASS	AC=686;AF=0.136981;AN=5008;NS=2504;DP=17147;EAS_AF=0.3006;AMR_AF=0.1066;AFR_AF=0.0144;EUR_AF=0.166;SAS_AF=0.1258;AA=C|||;VT=SNP
8	3755107	rs2688377	G	T	100	PASS	AC=2177;AF=0.434704;AN=5008;NS=2504;DP=15829;EAS_AF=0.3254;AMR_AF=0.2233;AFR_AF=0.8563;EUR_AF=0.2565;SAS_AF=0.3108;AA=a|||;VT=SNP
8	3755179	rs2627429	G	A	100	PASS	AC=2239;AF=0.447085;AN=5008;NS=2504;DP=15661;EAS_AF=0.3254;AMR_AF=0.2262;AFR_AF=0.8949;EUR_AF=0.2634;SAS_AF=0.3129;AA=A|||;VT=SNP
8	3755224	rs2627428	A	G	100	PASS	AC=809;AF=0.161542;AN=5008;NS=2504;DP=15735;EAS_AF=0.0357;AMR_AF=0.0807;AFR_AF=0.3533;EUR_AF=0.0875;SAS_AF=0.1656;AA=A|||;VT=SNP
8	3755696	rs2627427	T	C	100	PASS	AC=954;AF=0.190495;AN=5008;NS=2504;DP=18864;EAS_AF=0.0357;AMR_AF=0.1153;AFR_AF=0.4206;EUR_AF=0.1123;SAS_AF=0.1728;AA=T|||;VT=SNP
8	3756644	rs10097499	G	A	100	PASS	AC=2507;AF=0.500599;AN=5008;NS=2504;DP=19903;EAS_AF=0.6329;AMR_AF=0.6988;AFR_AF=0.1331;EUR_AF=0.6004;SAS_AF=0.6176;AA=G|||;VT=SNP
8	3757722	rs13251994	G	C	100	PASS	AC=2548;AF=0.508786;AN=5008;NS=2504;DP=23844;EAS_AF=0.6339;AMR_AF=0.7176;AFR_AF=0.1346;EUR_AF=0.6163;SAS_AF=0.6268;AA=G|||;VT=SNP
8	3757797	rs2975337	G	A	100	PASS	AC=4458;AF=0.890176;AN=5008;NS=2504;DP=25304;EAS_AF=0.9643;AMR_AF=0.915;AFR_AF=0.938;EUR_AF=0.8171;SAS_AF=0.8067;AA=g|||;VT=SNP
8	3758150	rs2627426	A	G	100	PASS	AC=4552;AF=0.908946;AN=5008;NS=2504;DP=25933;EAS_AF=0.9653;AMR_AF=0.9207;AFR_AF=0.9788;EUR_AF=0.8429;SAS_AF=0.816;AA=G|||;VT=SNP
8	3758188	rs2975336	G	A	100	PASS	AC=1040;AF=0.207668;AN=5008;NS=2504;DP=24437;EAS_AF=0.3244;AMR_AF=0.1066;AFR_AF=0.2769;EUR_AF=0.1392;SAS_AF=0.136;AA=G|||;VT=SNP
8	3758472	rs10092638	T	C	100	PASS	AC=2395;AF=0.478235;AN=5008;NS=2504;DP=21180;EAS_AF=0.5942;AMR_AF=0.6369;AFR_AF=0.0915;EUR_AF=0.6034;SAS_AF=0.6401;AA=T|||;VT=SNP
8	3759109	rs62480080	G	A	100	PASS	AC=344;AF=0.0686901;AN=5008;NS=2504;DP=19051;EAS_AF=0.0238;AMR_AF=0.049;AFR_AF=0.0416;EUR_AF=0.0666;SAS_AF=0.1677;AA=G|||;VT=SNP
8	3759146	rs2930378	C	T	100	PASS	AC=1154;AF=0.230431;AN=5008;NS=2504;DP=20343;EAS_AF=0.3452;AMR_AF=0.183;AFR_AF=0.2897;EUR_AF=0.165;SAS_AF=0.1329;AA=c|||;VT=SNP
8	3759339	rs2627425	G	A	100	PASS	AC=2269;AF=0.453075;AN=5008;NS=2504;DP=20064;EAS_AF=0.3681;AMR_AF=0.2896;AFR_AF=0.8578;EUR_AF=0.2545;SAS_AF=0.3139;AA=A|||;VT=SNP
8	3759440	rs2930377	G	C	100	PASS	AC=1166;AF=0.232827;AN=5008;NS=2504;DP=20527;EAS_AF=0.3452;AMR_AF=0.183;AFR_AF=0.292;EUR_AF=0.166;SAS_AF=0.1411;AA=G|||;VT=SNP
8	3760539	rs2954628	G	A	100	PASS	AC=1095;AF=0.21865;AN=5008;NS=2504;DP=20528;EAS_AF=0.3532;AMR_AF=0.1585;AFR_AF=0.2708;EUR_AF=0.1382;SAS_AF=0.135;AA=G|||;VT=SNP
8	3761373	rs2948660	T	C	100	PASS	AC=1302;AF=0.259984;AN=5008;NS=2504;DP=18299;EAS_AF=0.3542;AMR_AF=0.2046;AFR_AF=0.3502;EUR_AF=0.1938;SAS_AF=0.1483;AA=T|||;VT=SNP
8	3761737	rs10107710	T	C	100	PASS	AC=2505;AF=0.5002;AN=5008;NS=2504;DP=19922;EAS_AF=0.5933;AMR_AF=0.6772;AFR_AF=0.1029;EUR_AF=0.6481;SAS_AF=0.6636;AA=T|||;VT=SNP
8	3761816	rs2975333	C	T	100	PASS	AC=1190;AF=0.23762;AN=5008;NS=2504;DP=17571;EAS_AF=0.3552;AMR_AF=0.2003;AFR_AF=0.2897;EUR_AF=0.1879;SAS_AF=0.1237;AA=G|||;VT=SNP
8	3761981	rs2930376	G	C	100	PASS	AC=3672;AF=0.733227;AN=5008;NS=2504;DP=16423;EAS_AF=0.9464;AMR_AF=0.8487;AFR_AF=0.4289;EUR_AF=0.7843;SAS_AF=0.7904;AA=C|||;VT=SNP
8	3762222	rs2954627	T	G	100	PASS	AC=2630;AF=0.52516;AN=5008;NS=2504;DP=12901;EAS_AF=0.5913;AMR_AF=0.6772;AFR_AF=0.2254;EUR_AF=0.6292;SAS_AF=0.6472;AA=G|||;VT=SNP
8	3762252	rs2930375	G	A	100	PASS	AC=3541;AF=0.707069;AN=5008;NS=2504;DP=15542;EAS_AF=0.6161;AMR_AF=0.7666;AFR_AF=0.6687;EUR_AF=0.7137;SAS_AF=0.8037;AA=A|||;VT=SNP
8	3762374	rs2930374	G	C	100	PASS	AC=2726;AF=0.544329;AN=5008;NS=2504;DP=15824;EAS_AF=0.5923;AMR_AF=0.7032;AFR_AF=0.2617;EUR_AF=0.6541;SAS_AF=0.6513;AA=G|||;VT=SNP
8	3763021	rs1523258	C	A	100	PASS	AC=4517;AF=0.901957;AN=5008;NS=2504;DP=16453;EAS_AF=0.9673;AMR_AF=0.9251;AFR_AF=0.823;EUR_AF=0.8857;SAS_AF=0.9417;AA=A|||;VT=SNP
8	3763280	rs1523259	C	G	100	PASS	AC=3372;AF=0.673323;AN=5008;NS=2504;DP=18541;EAS_AF=0.6181;AMR_AF=0.7608;AFR_AF=0.5295;EUR_AF=0.7296;SAS_AF=0.8047;AA=G|||;VT=SNP
8	3763420	rs11775224	T	C	100	PASS	AC=2507;AF=0.500599;AN=5008;NS=2504;DP=19384;EAS_AF=0.6022;AMR_AF=0.6801;AFR_AF=0.1014;EUR_AF=0.6461;SAS_AF=0.6585;AA=T|||;VT=SNP
8	3763463	rs2688402	C	T	100	PASS	AC=2631;AF=0.525359;AN=5008;NS=2504;DP=19719;EAS_AF=0.6032;AMR_AF=0.67;AFR_AF=0.2269;EUR_AF=0.6282;SAS_AF=0.6401;AA=T|||;VT=SNP
8	3763464	rs2627418	C	G	100	PASS	AC=2673;AF=0.533746;AN=5008;NS=2504;DP=19837;EAS_AF=0.6022;AMR_AF=0.6844;AFR_AF=0.2337;EUR_AF=0.6441;SAS_AF=0.6483;AA=G|||;VT=SNP
8	3763540	rs17067892	T	C	100	PASS	AC=417;AF=0.0832668;AN=5008;NS=2504;DP=18867;EAS_AF=0.0268;AMR_AF=0.0533;AFR_AF=0.0998;EUR_AF=0.0765;SAS_AF=0.1472;AA=T|||;VT=SNP
8	3763760	rs2627417	A	G	100	PASS	AC=572;AF=0.114217;AN=5008;NS=2504;DP=19928;EAS_AF=0.0268;AMR_AF=0.0591;AFR_AF=0.2163;EUR_AF=0.0736;SAS_AF=0.1472;AA=G|||;VT=SNP
8	3764128	rs74339524	T	C	100	PASS	AC=126;AF=0.0251597;AN=5008;NS=2504;DP=15746;EAS_AF=0.002;AMR_AF=0.0144;AFR_AF=0.0008;EUR_AF=0.0308;SAS_AF=0.0838;AA=T|||;VT=SNP
8	3764204	rs13271127	T	C	100	PASS	AC=316;AF=0.063099;AN=5008;NS=2504;DP=16676;EAS_AF=0.002;AMR_AF=0.0879;AFR_AF=0.0061;EUR_AF=0.1262;SAS_AF=0.1207;AA=T|||;VT=SNP
8	3764359	rs2688284	C	T	100	PASS	AC=4653;AF=0.929113;AN=5008;NS=2504;DP=18771;EAS_AF=0.9712;AMR_AF=0.9323;AFR_AF=0.9266;EUR_AF=0.8757;SAS_AF=0.9417;AA=T|||;VT=SNP
8	3764366	rs2688285	G	C	100	PASS	AC=4670;AF=0.932508;AN=5008;NS=2504;DP=18816;EAS_AF=0.9712;AMR_AF=0.9308;AFR_AF=0.9418;EUR_AF=0.8738;SAS_AF=0.9417;AA=C|||;VT=SNP
8	3764588	rs2688286	G	A	100	PASS	AC=2109;AF=0.421126;AN=5008;NS=2504;DP=17574;EAS_AF=0.3581;AMR_AF=0.2637;AFR_AF=0.7829;EUR_AF=0.2435;SAS_AF=0.2914;AA=A|||;VT=SNP
8	3764615	rs2688288	A	C	100	PASS	AC=807;AF=0.161142;AN=5008;NS=2504;DP=17600;EAS_AF=0.0258;AMR_AF=0.0965;AFR_AF=0.3162;EUR_AF=0.1163;SAS_AF=0.183;AA=A|||;VT=SNP
8	3764631	rs11786370	C	T	100	PASS	AC=2451;AF=0.489417;AN=5008;NS=2504;DP=17810;EAS_AF=0.5923;AMR_AF=0.6585;AFR_AF=0.0991;EUR_AF=0.6282;SAS_AF=0.6483;AA=C|||;VT=SNP
8	3764815	rs2688291	G	T	100	PASS	AC=1759;AF=0.351238;AN=5008;NS=2504;DP=18076;EAS_AF=0.3482;AMR_AF=0.2104;AFR_AF=0.7262;EUR_AF=0.167;SAS_AF=0.137;AA=T|||;VT=SNP
8	3764827	rs2688292	G	T	100	PASS	AC=4657;AF=0.929912;AN=5008;NS=2504;DP=17906;EAS_AF=0.9712;AMR_AF=0.9193;AFR_AF=0.9418;EUR_AF=0.8728;SAS_AF=0.9376;AA=T|||;VT=SNP
8	3764988	rs2930373	G	T	100	PASS	AC=1317;AF=0.262979;AN=5008;NS=2504;DP=18144;EAS_AF=0.3482;AMR_AF=0.183;AFR_AF=0.4206;EUR_AF=0.1571;SAS_AF=0.1278;AA=G|||;VT=SNP
8	3765324	rs8180892	C	T	100	PASS	AC=2434;AF=0.486022;AN=5008;NS=2504;DP=19910;EAS_AF=0.5942;AMR_AF=0.6513;AFR_AF=0.0976;EUR_AF=0.6193;SAS_AF=0.6452;AA=C|||;VT=SNP
8	3765414	rs17063173	T	C	100	PASS	AC=386;AF=0.0770767;AN=5008;NS=2504;DP=19846;EAS_AF=0.0258;AMR_AF=0.0562;AFR_AF=0.0567;EUR_AF=0.0895;SAS_AF=0.1595;AA=T|||;VT=SNP
8	3765590	rs2688301	C	G	100	PASS	AC=4809;AF=0.960264;AN=5008;NS=2504;DP=16477;EAS_AF=0.9663;AMR_AF=0.9697;AFR_AF=0.9962;EUR_AF=0.9085;SAS_AF=0.9519;AA=G|||;VT=SNP
8	3765941	rs13254962	T	C	100	PASS	AC=2441;AF=0.48742;AN=5008;NS=2504;DP=16784;EAS_AF=0.5962;AMR_AF=0.6527;AFR_AF=0.0991;EUR_AF=0.6203;SAS_AF=0.6462;AA=T|||;VT=SNP
8	3765971	rs2688308	C	G	100	PASS	AC=4809;AF=0.960264;AN=5008;NS=2504;DP=16334;EAS_AF=0.9663;AMR_AF=0.9697;AFR_AF=0.9962;EUR_AF=0.9085;SAS_AF=0.9519;AA=G|||;VT=SNP
8	3766195	rs4875258	A	G	100	PASS	AC=2441;AF=0.48742;AN=5008;NS=2504;DP=18273;EAS_AF=0.5982;AMR_AF=0.6527;AFR_AF=0.0976;EUR_AF=0.6203;SAS_AF=0.6462;AA=A|||;VT=SNP
8	3766302	rs17067905	G	A	100	PASS	AC=348;AF=0.0694888;AN=5008;NS=2504;DP=18511;EAS_AF=0.0288;AMR_AF=0.0432;AFR_AF=0.0499;EUR_AF=0.0696;SAS_AF=0.1564;AA=G|||;VT=SNP
8	3766337	rs2930372	G	A	100	PASS	AC=1281;AF=0.255791;AN=5008;NS=2504;DP=19602;EAS_AF=0.3502;AMR_AF=0.1758;AFR_AF=0.4107;EUR_AF=0.1382;SAS_AF=0.1268;AA=G|||;VT=SNP
8	3766430	rs4875259	T	C	100	PASS	AC=2438;AF=0.486821;AN=5008;NS=2504;DP=20127;EAS_AF=0.5962;AMR_AF=0.6527;AFR_AF=0.0976;EUR_AF=0.6203;SAS_AF=0.6452;AA=T|||;VT=SNP
8	3766510	rs2627415	G	A	100	PASS	AC=4652;AF=0.928914;AN=5008;NS=2504;DP=20631;EAS_AF=0.9712;AMR_AF=0.9308;AFR_AF=0.9274;EUR_AF=0.8748;SAS_AF=0.9417;AA=A|||;VT=SNP
8	3766531	rs4875260	G	A	100	PASS	AC=2434;AF=0.486022;AN=5008;NS=2504;DP=20654;EAS_AF=0.5952;AMR_AF=0.6527;AFR_AF=0.0976;EUR_AF=0.6203;SAS_AF=0.6421;AA=G|||;VT=SNP
8	3766612	rs3889169	G	C	100	PASS	AC=433;AF=0.0864617;AN=5008;NS=2504;DP=20134;EAS_AF=0.0258;AMR_AF=0.0476;AFR_AF=0.1135;EUR_AF=0.0696;SAS_AF=0.1575;AA=G|||;VT=SNP
8	3766876	rs3877992	C	G	100	PASS	AC=2433;AF=0.485823;AN=5008;NS=2504;DP=21098;EAS_AF=0.5942;AMR_AF=0.6513;AFR_AF=0.0976;EUR_AF=0.6173;SAS_AF=0.6462;AA=C|||;VT=SNP
8	3766880	rs2688318	C	G	100	PASS	AC=3177;AF=0.634385;AN=5008;NS=2504;DP=20932;EAS_AF=0.62;AMR_AF=0.7291;AFR_AF=0.4228;EUR_AF=0.6968;SAS_AF=0.8037;AA=G|||;VT=SNP
8	3766948	rs3877993	G	C	100	PASS	AC=339;AF=0.0676917;AN=5008;NS=2504;DP=20074;EAS_AF=0.0258;AMR_AF=0.0432;AFR_AF=0.0446;EUR_AF=0.0696;SAS_AF=0.1575;AA=G|||;VT=SNP
8	3766952	rs2688319	C	T	100	PASS	AC=3167;AF=0.632388;AN=5008;NS=2504;DP=20125;EAS_AF=0.619;AMR_AF=0.7248;AFR_AF=0.4228;EUR_AF=0.6909;SAS_AF=0.8037;AA=T|||;VT=SNP
8	3766980	rs2688320	C	T	100	PASS	AC=651;AF=0.129992;AN=5008;NS=2504;DP=19341;EAS_AF=0.0258;AMR_AF=0.0634;AFR_AF=0.27;EUR_AF=0.0696;SAS_AF=0.1575;AA=C|||;VT=SNP
8	3767084	rs2627414	G	A	100	PASS	AC=3154;AF=0.629792;AN=5008;NS=2504;DP=18232;EAS_AF=0.619;AMR_AF=0.7248;AFR_AF=0.413;EUR_AF=0.6909;SAS_AF=0.8037;AA=G|||;VT=SNP
8	3767172	rs2627413	G	C	100	PASS	AC=650;AF=0.129792;AN=5008;NS=2504;DP=17542;EAS_AF=0.0248;AMR_AF=0.0634;AFR_AF=0.27;EUR_AF=0.0696;SAS_AF=0.1575;AA=G|||;VT=SNP
8	3767174	rs3990493	G	A	100	PASS	AC=411;AF=0.0820687;AN=5008;NS=2504;DP=17408;EAS_AF=0.0248;AMR_AF=0.0476;AFR_AF=0.0976;EUR_AF=0.0696;SAS_AF=0.1575;AA=G|||;VT=SNP
8	3767210	rs2688325	T	C	100	PASS	AC=3087;AF=0.616414;AN=5008;NS=2504;DP=18191;EAS_AF=0.619;AMR_AF=0.7161;AFR_AF=0.3676;EUR_AF=0.6899;SAS_AF=0.8037;AA=T|||;VT=SNP
8	3767231	rs4875797	G	A	100	PASS	AC=2437;AF=0.486621;AN=5008;NS=2504;DP=18108;EAS_AF=0.5942;AMR_AF=0.6527;AFR_AF=0.0976;EUR_AF=0.6203;SAS_AF=0.6462;AA=G|||;VT=SNP
8	3767623	rs2688326	C	T	100	PASS	AC=3128;AF=0.624601;AN=5008;NS=2504;DP=19945;EAS_AF=0.619;AMR_AF=0.7205;AFR_AF=0.4047;EUR_AF=0.6879;SAS_AF=0.7945;AA=T|||;VT=SNP
8	3767874	rs2627412	T	A	100	PASS	AC=626;AF=0.125;AN=5008;NS=2504;DP=16947;EAS_AF=0.0268;AMR_AF=0.0605;AFR_AF=0.2519;EUR_AF=0.0696;SAS_AF=0.1575;AA=T|||;VT=SNP
8	3768068	rs2554507	C	T	100	PASS	AC=619;AF=0.123602;AN=5008;NS=2504;DP=18579;EAS_AF=0.0268;AMR_AF=0.0605;AFR_AF=0.2481;EUR_AF=0.0696;SAS_AF=0.1554;AA=T|||;VT=SNP
8	3768344	rs2688327	T	A	100	PASS	AC=3126;AF=0.624201;AN=5008;NS=2504;DP=5431;EAS_AF=0.6151;AMR_AF=0.7262;AFR_AF=0.3971;EUR_AF=0.6938;SAS_AF=0.7965;AA=A|||;VT=SNP
8	3768466	rs10216531	G	A	100	PASS	AC=2394;AF=0.478035;AN=5008;NS=2504;DP=18459;EAS_AF=0.5883;AMR_AF=0.647;AFR_AF=0.0946;EUR_AF=0.6004;SAS_AF=0.637;AA=G|||;VT=SNP
8	3768656	rs2930371	G	C	100	PASS	AC=1284;AF=0.25639;AN=5008;NS=2504;DP=15837;EAS_AF=0.3502;AMR_AF=0.1888;AFR_AF=0.3797;EUR_AF=0.161;SAS_AF=0.1391;AA=G|||;VT=SNP
8	3768911	rs2627410	A	G	100	PASS	AC=2159;AF=0.43111;AN=5008;NS=2504;DP=12993;EAS_AF=0.376;AMR_AF=0.2824;AFR_AF=0.767;EUR_AF=0.2704;SAS_AF=0.3047;AA=G|||;VT=SNP
8	3768967	rs2912266	G	A	100	PASS	AC=1073;AF=0.214257;AN=5008;NS=2504;DP=11648;EAS_AF=0.3492;AMR_AF=0.1758;AFR_AF=0.23;EUR_AF=0.161;SAS_AF=0.136;AA=G|||;VT=SNP
8	3768976	rs2627409	C	G	100	PASS	AC=4368;AF=0.872204;AN=5008;NS=2504;DP=11540;EAS_AF=0.9653;AMR_AF=0.9107;AFR_AF=0.7451;EUR_AF=0.8608;SAS_AF=0.9325;AA=G|||;VT=SNP
8	3769493	rs2954626	A	C	100	PASS	AC=1571;AF=0.313698;AN=5008;NS=2504;DP=18208;EAS_AF=0.3512;AMR_AF=0.2349;AFR_AF=0.5182;EUR_AF=0.2167;SAS_AF=0.1544;AA=A|||;VT=SNP
8	3769690	rs2954625	C	T	100	PASS	AC=1463;AF=0.292133;AN=5008;NS=2504;DP=17054;EAS_AF=0.3482;AMR_AF=0.2233;AFR_AF=0.4554;EUR_AF=0.2097;SAS_AF=0.1472;AA=C|||;VT=SNP
8	3769850	rs2954624	C	T	100	PASS	AC=1467;AF=0.292931;AN=5008;NS=2504;DP=18420;EAS_AF=0.3452;AMR_AF=0.2233;AFR_AF=0.4599;EUR_AF=0.2107;SAS_AF=0.1472;AA=C|||;VT=SNP
8	3769902	rs2948655	T	C	100	PASS	AC=1484;AF=0.296326;AN=5008;NS=2504;DP=19332;EAS_AF=0.3502;AMR_AF=0.2262;AFR_AF=0.4629;EUR_AF=0.2167;SAS_AF=0.1472;AA=T|||;VT=SNP
8	3769997	rs2912285	G	C	100	PASS	AC=1429;AF=0.285343;AN=5008;NS=2504;DP=18858;EAS_AF=0.3472;AMR_AF=0.2032;AFR_AF=0.4554;EUR_AF=0.1909;SAS_AF=0.1472;AA=G|||;VT=SNP
8	3770162	rs2975332	C	G	100	PASS	AC=1756;AF=0.350639;AN=5008;NS=2504;DP=20857;EAS_AF=0.378;AMR_AF=0.268;AFR_AF=0.4576;EUR_AF=0.2843;SAS_AF=0.3047;AA=G|||;VT=SNP
8	3770471	rs2554702	A	G	100	PASS	AC=2240;AF=0.447284;AN=5008;NS=2504;DP=21986;EAS_AF=0.378;AMR_AF=0.3141;AFR_AF=0.7663;EUR_AF=0.3121;SAS_AF=0.3211;AA=G|||;VT=SNP
8	3770943	rs2948652	G	C	100	PASS	AC=1773;AF=0.354034;AN=5008;NS=2504;DP=20552;EAS_AF=0.373;AMR_AF=0.2464;AFR_AF=0.4992;EUR_AF=0.2525;SAS_AF=0.319;AA=g|||;VT=SNP
8	3771041	rs2954623	A	T	100	PASS	AC=1265;AF=0.252596;AN=5008;NS=2504;DP=21242;EAS_AF=0.3462;AMR_AF=0.1844;AFR_AF=0.3646;EUR_AF=0.164;SAS_AF=0.1442;AA=A|||;VT=SNP
8	3771050	rs2975331	C	T	100	PASS	AC=1207;AF=0.241014;AN=5008;NS=2504;DP=21029;EAS_AF=0.3472;AMR_AF=0.1816;AFR_AF=0.3313;EUR_AF=0.165;SAS_AF=0.1299;AA=C|||;VT=SNP
8	3771236	rs2912288	G	A	100	PASS	AC=1700;AF=0.339457;AN=5008;NS=2504;DP=19303;EAS_AF=0.3681;AMR_AF=0.2478;AFR_AF=0.4607;EUR_AF=0.2515;SAS_AF=0.3016;AA=A|||;VT=SNP
8	3771353	rs2930370	C	T	100	PASS	AC=1752;AF=0.34984;AN=5008;NS=2504;DP=17570;EAS_AF=0.37;AMR_AF=0.2435;AFR_AF=0.5015;EUR_AF=0.2485;SAS_AF=0.3037;AA=T|||;VT=SNP
8	3771850	rs56225903	G	A	100	PASS	AC=480;AF=0.0958466;AN=5008;NS=2504;DP=16110;EAS_AF=0.0308;AMR_AF=0.062;AFR_AF=0.1097;EUR_AF=0.1054;SAS_AF=0.1585;AA=G|||;VT=SNP
8	3771972	rs17067962	C	T	100	PASS	AC=654;AF=0.130591;AN=5008;NS=2504;DP=17072;EAS_AF=0.0308;AMR_AF=0.0793;AFR_AF=0.2269;EUR_AF=0.1113;SAS_AF=0.1595;AA=T|||;VT=SNP
8	3772116	rs2912293	G	T	100	PASS	AC=4760;AF=0.950479;AN=5008;NS=2504;DP=16082;EAS_AF=0.9663;AMR_AF=0.9712;AFR_AF=0.9576;EUR_AF=0.9095;SAS_AF=0.9519;AA=T|||;VT=SNP
8	3772322	rs17067967	T	G	100	PASS	AC=610;AF=0.121805;AN=5008;NS=2504;DP=19301;EAS_AF=0.0308;AMR_AF=0.0793;AFR_AF=0.1634;EUR_AF=0.1203;SAS_AF=0.1912;AA=T|||;VT=SNP
8	3772442	rs75977884	T	C	100	PASS	AC=132;AF=0.0263578;AN=5008;NS=2504;DP=19801;EAS_AF=0.003;AMR_AF=0.0245;AFR_AF=0.0045;EUR_AF=0.0696;SAS_AF=0.0368;AA=t|||;VT=SNP
8	3772554	rs2948653	A	G	100	PASS	AC=4781;AF=0.954673;AN=5008;NS=2504;DP=20954;EAS_AF=0.9712;AMR_AF=0.9726;AFR_AF=0.9592;EUR_AF=0.9215;SAS_AF=0.953;AA=g|||;VT=SNP
8	3772648	rs11779551	T	C	100	PASS	AC=2418;AF=0.482827;AN=5008;NS=2504;DP=18908;EAS_AF=0.6101;AMR_AF=0.6542;AFR_AF=0.0968;EUR_AF=0.6074;SAS_AF=0.6237;AA=T|||;VT=SNP
8	3772666	rs2912294	G	A	100	PASS	AC=1313;AF=0.262181;AN=5008;NS=2504;DP=19138;EAS_AF=0.3234;AMR_AF=0.2061;AFR_AF=0.3964;EUR_AF=0.174;SAS_AF=0.1483;AA=G|||;VT=SNP
8	3772859	rs2948654	C	T	100	PASS	AC=1241;AF=0.247804;AN=5008;NS=2504;DP=15861;EAS_AF=0.3284;AMR_AF=0.1988;AFR_AF=0.3419;EUR_AF=0.174;SAS_AF=0.1483;AA=C|||;VT=SNP
8	3772860	rs73174420	G	A	100	PASS	AC=492;AF=0.0982428;AN=5008;NS=2504;DP=15727;EAS_AF=0.0317;AMR_AF=0.0605;AFR_AF=0.1097;EUR_AF=0.1014;SAS_AF=0.1748;AA=G|||;VT=SNP
8	3772903	rs2688322	A	G	100	PASS	AC=2180;AF=0.435304;AN=5008;NS=2504;DP=11733;EAS_AF=0.3631;AMR_AF=0.2939;AFR_AF=0.7602;EUR_AF=0.2863;SAS_AF=0.3241;AA=G|||;VT=SNP
8	3773129	rs2688324	C	T	100	PASS	AC=4815;AF=0.961462;AN=5008;NS=2504;DP=13662;EAS_AF=0.9673;AMR_AF=0.9712;AFR_AF=0.997;EUR_AF=0.9115;SAS_AF=0.9519;AA=T|||;VT=SNP
8	3773551	rs4526382	C	T	100	PASS	AC=1840;AF=0.367412;AN=5008;NS=2504;DP=17743;EAS_AF=0.2153;AMR_AF=0.4121;AFR_AF=0.2133;EUR_AF=0.4503;SAS_AF=0.6155;AA=C|||;VT=SNP
8	3773553	rs2930363	C	G	100	PASS	AC=2166;AF=0.432508;AN=5008;NS=2504;DP=17844;EAS_AF=0.2163;AMR_AF=0.4308;AFR_AF=0.4478;EUR_AF=0.4523;SAS_AF=0.6155;AA=G|||;VT=SNP
8	3773842	rs2954621	C	T	100	PASS	AC=3475;AF=0.69389;AN=5008;NS=2504;DP=18321;EAS_AF=0.5456;AMR_AF=0.6326;AFR_AF=0.8298;EUR_AF=0.6252;SAS_AF=0.7771;AA=T|||;VT=SNP
8	3773982	rs2948651	A	T	100	PASS	AC=1308;AF=0.261182;AN=5008;NS=2504;DP=19969;EAS_AF=0.3353;AMR_AF=0.2017;AFR_AF=0.3729;EUR_AF=0.174;SAS_AF=0.1656;AA=A|||;VT=SNP
8	3774106	rs62480120	G	A	100	PASS	AC=344;AF=0.0686901;AN=5008;NS=2504;DP=18539;EAS_AF=0.0298;AMR_AF=0.049;AFR_AF=0.0197;EUR_AF=0.0855;SAS_AF=0.1718;AA=G|||;VT=SNP
8	3774204	rs2554632	T	A	100	PASS	AC=2098;AF=0.41893;AN=5008;NS=2504;DP=18339;EAS_AF=0.2113;AMR_AF=0.4294;AFR_AF=0.4024;EUR_AF=0.4523;SAS_AF=0.6135;AA=A|||;VT=SNP
8	3774529	rs2688313	G	C	100	PASS	AC=3421;AF=0.683107;AN=5008;NS=2504;DP=18443;EAS_AF=0.5635;AMR_AF=0.6354;AFR_AF=0.7769;EUR_AF=0.6213;SAS_AF=0.7771;AA=C|||;VT=SNP
8	3774915	rs1968323	G	C	100	PASS	AC=1359;AF=0.271366;AN=5008;NS=2504;DP=16226;EAS_AF=0.3313;AMR_AF=0.196;AFR_AF=0.438;EUR_AF=0.161;SAS_AF=0.1513;AA=G|||;VT=SNP
8	3774921	rs7836077	G	C	100	PASS	AC=1838;AF=0.367013;AN=5008;NS=2504;DP=16233;EAS_AF=0.2302;AMR_AF=0.4352;AFR_AF=0.152;EUR_AF=0.4722;SAS_AF=0.6421;AA=G|||;VT=SNP
8	3774973	rs1968322	G	A	100	PASS	AC=1321;AF=0.263778;AN=5008;NS=2504;DP=17500;EAS_AF=0.3304;AMR_AF=0.1945;AFR_AF=0.4236;EUR_AF=0.159;SAS_AF=0.136;AA=G|||;VT=SNP
8	3775096	rs1968321	C	G	100	PASS	AC=3325;AF=0.663938;AN=5008;NS=2504;DP=18082;EAS_AF=0.5417;AMR_AF=0.6268;AFR_AF=0.7224;EUR_AF=0.6262;SAS_AF=0.7761;AA=G|||;VT=SNP
8	3775429	rs2912295	G	T	100	PASS	AC=1289;AF=0.257388;AN=5008;NS=2504;DP=14513;EAS_AF=0.3294;AMR_AF=0.2003;AFR_AF=0.3775;EUR_AF=0.173;SAS_AF=0.1483;AA=G|||;VT=SNP
8	3775815	rs1464619	G	T	100	PASS	AC=1363;AF=0.272165;AN=5008;NS=2504;DP=16537;EAS_AF=0.3244;AMR_AF=0.2017;AFR_AF=0.4251;EUR_AF=0.174;SAS_AF=0.1626;AA=T|||;VT=SNP
8	3775842	rs4367575	C	A	100	PASS	AC=1402;AF=0.279952;AN=5008;NS=2504;DP=17130;EAS_AF=0.1825;AMR_AF=0.3501;AFR_AF=0.1301;EUR_AF=0.3529;SAS_AF=0.4581;AA=C|||;VT=SNP
8	3775951	rs1464620	T	G	100	PASS	AC=1264;AF=0.252396;AN=5008;NS=2504;DP=17951;EAS_AF=0.4236;AMR_AF=0.3256;AFR_AF=0.1172;EUR_AF=0.2853;SAS_AF=0.1728;AA=T|||;VT=SNP
8	3776237	rs10093777	T	C	100	PASS	AC=1463;AF=0.292133;AN=5008;NS=2504;DP=16812;EAS_AF=0.1845;AMR_AF=0.3732;AFR_AF=0.1324;EUR_AF=0.3738;SAS_AF=0.4775;AA=t|||;VT=SNP
8	3776319	rs62480122	G	A	100	PASS	AC=354;AF=0.0706869;AN=5008;NS=2504;DP=17742;EAS_AF=0.0327;AMR_AF=0.0562;AFR_AF=0.0212;EUR_AF=0.0954;SAS_AF=0.1616;AA=g|||;VT=SNP
8	3776567	rs2627393	T	C	100	PASS	AC=4622;AF=0.922923;AN=5008;NS=2504;DP=14615;EAS_AF=0.9653;AMR_AF=0.9568;AFR_AF=0.8661;EUR_AF=0.9066;SAS_AF=0.9489;AA=C|||;VT=SNP
8	3776571	rs2912296	G	A	100	PASS	AC=1335;AF=0.266573;AN=5008;NS=2504;DP=14738;EAS_AF=0.3264;AMR_AF=0.1931;AFR_AF=0.4281;EUR_AF=0.16;SAS_AF=0.1483;AA=G|||;VT=SNP
8	3776596	rs2930364	T	C	100	PASS	AC=1338;AF=0.267173;AN=5008;NS=2504;DP=15048;EAS_AF=0.3274;AMR_AF=0.1931;AFR_AF=0.4289;EUR_AF=0.16;SAS_AF=0.1493;AA=T|||;VT=SNP
8	3776604	rs2948650	T	A	100	PASS	AC=1335;AF=0.266573;AN=5008;NS=2504;DP=15476;EAS_AF=0.3274;AMR_AF=0.1931;AFR_AF=0.4274;EUR_AF=0.159;SAS_AF=0.1493;AA=T|||;VT=SNP
8	3776640	rs73174430	A	G	100	PASS	AC=1110;AF=0.221645;AN=5008;NS=2504;DP=15239;EAS_AF=0.4286;AMR_AF=0.3069;AFR_AF=0.0265;EUR_AF=0.2734;SAS_AF=0.1585;AA=A|||;VT=SNP
8	3776657	rs75479708	G	C	100	PASS	AC=123;AF=0.0245607;AN=5008;NS=2504;DP=13676;EAS_AF=0.002;AMR_AF=0.0144;AFR_AF=0.0008;EUR_AF=0.0288;SAS_AF=0.0828;AA=G|||;VT=SNP
8	3776864	rs2554631	T	C	100	PASS	AC=3068;AF=0.61262;AN=5008;NS=2504;DP=16010;EAS_AF=0.7808;AMR_AF=0.5749;AFR_AF=0.6687;EUR_AF=0.5338;SAS_AF=0.4714;AA=T|||;VT=SNP
8	3776992	rs62480123	T	G	100	PASS	AC=443;AF=0.0884585;AN=5008;NS=2504;DP=17489;EAS_AF=0.0317;AMR_AF=0.0663;AFR_AF=0.0416;EUR_AF=0.1173;SAS_AF=0.1963;AA=T|||;VT=SNP
8	3777339	rs2975327	G	T	100	PASS	AC=2324;AF=0.464058;AN=5008;NS=2504;DP=15009;EAS_AF=0.7351;AMR_AF=0.464;AFR_AF=0.4486;EUR_AF=0.4006;SAS_AF=0.271;AA=T|||;VT=SNP
8	3777612	rs2954618	G	C	100	PASS	AC=1401;AF=0.279752;AN=5008;NS=2504;DP=17158;EAS_AF=0.3452;AMR_AF=0.2061;AFR_AF=0.4304;EUR_AF=0.1759;SAS_AF=0.1677;AA=G|||;VT=SNP
8	3777766	rs2912299	G	A	100	PASS	AC=2344;AF=0.468051;AN=5008;NS=2504;DP=17372;EAS_AF=0.745;AMR_AF=0.4899;AFR_AF=0.4009;EUR_AF=0.4294;SAS_AF=0.2975;AA=A|||;VT=SNP
8	3777923	rs17067986	C	T	100	PASS	AC=1045;AF=0.208666;AN=5008;NS=2504;DP=18268;EAS_AF=0.4067;AMR_AF=0.281;AFR_AF=0.034;EUR_AF=0.2545;SAS_AF=0.1421;AA=T|||;VT=SNP
8	3778013	rs2627394	T	C	100	PASS	AC=643;AF=0.128395;AN=5008;NS=2504;DP=18286;EAS_AF=0.0387;AMR_AF=0.0735;AFR_AF=0.2035;EUR_AF=0.0984;SAS_AF=0.1892;AA=T|||;VT=SNP
8	3778035	rs11136678	A	G	100	PASS	AC=1109;AF=0.221446;AN=5008;NS=2504;DP=17935;EAS_AF=0.4236;AMR_AF=0.3026;AFR_AF=0.031;EUR_AF=0.2753;SAS_AF=0.1575;AA=A|||;VT=SNP
8	3778054	rs2688299	C	A	100	PASS	AC=4668;AF=0.932109;AN=5008;NS=2504;DP=17327;EAS_AF=0.9692;AMR_AF=0.9553;AFR_AF=0.9002;EUR_AF=0.9036;SAS_AF=0.9499;AA=A|||;VT=SNP
8	3778132	rs2688298	G	A	100	PASS	AC=624;AF=0.124601;AN=5008;NS=2504;DP=17366;EAS_AF=0.0387;AMR_AF=0.0677;AFR_AF=0.2005;EUR_AF=0.0885;SAS_AF=0.1881;AA=G|||;VT=SNP
8	3778212	rs2912263	G	T	100	PASS	AC=2317;AF=0.46266;AN=5008;NS=2504;DP=16761;EAS_AF=0.7302;AMR_AF=0.4813;AFR_AF=0.407;EUR_AF=0.4195;SAS_AF=0.2935;AA=T|||;VT=SNP
8	3778432	rs2688297	T	C	100	PASS	AC=4688;AF=0.936102;AN=5008;NS=2504;DP=16520;EAS_AF=0.9692;AMR_AF=0.9568;AFR_AF=0.9077;EUR_AF=0.9125;SAS_AF=0.9499;AA=C|||;VT=SNP
8	3778455	rs2554628	C	A	100	PASS	AC=4603;AF=0.919129;AN=5008;NS=2504;DP=16546;EAS_AF=0.9692;AMR_AF=0.9524;AFR_AF=0.851;EUR_AF=0.9066;SAS_AF=0.9489;AA=c|||;VT=SNP
8	3778707	rs3109772	T	C	100	PASS	AC=2497;AF=0.498602;AN=5008;NS=2504;DP=15287;EAS_AF=0.752;AMR_AF=0.5144;AFR_AF=0.4644;EUR_AF=0.4483;SAS_AF=0.3241;AA=T|||;VT=SNP
8	3778710	rs3109771	T	G	100	PASS	AC=2497;AF=0.498602;AN=5008;NS=2504;DP=15227;EAS_AF=0.752;AMR_AF=0.5144;AFR_AF=0.4644;EUR_AF=0.4483;SAS_AF=0.3241;AA=T|||;VT=SNP
8	3778852	rs2627395	C	T	100	PASS	AC=3099;AF=0.61881;AN=5008;NS=2504;DP=14540;EAS_AF=0.7837;AMR_AF=0.5807;AFR_AF=0.6664;EUR_AF=0.5358;SAS_AF=0.4969;AA=T|||;VT=SNP
8	3778881	rs2627396	C	G	100	PASS	AC=4591;AF=0.916733;AN=5008;NS=2504;DP=13824;EAS_AF=0.9692;AMR_AF=0.938;AFR_AF=0.8646;EUR_AF=0.8926;SAS_AF=0.9427;AA=G|||;VT=SNP
8	3778896	rs2975326	T	A	100	PASS	AC=2381;AF=0.475439;AN=5008;NS=2504;DP=13668;EAS_AF=0.749;AMR_AF=0.4784;AFR_AF=0.4183;EUR_AF=0.4284;SAS_AF=0.317;AA=T|||;VT=SNP
8	3779040	rs62480125	G	A	100	PASS	AC=360;AF=0.071885;AN=5008;NS=2504;DP=15902;EAS_AF=0.0387;AMR_AF=0.0519;AFR_AF=0.0197;EUR_AF=0.0865;SAS_AF=0.1759;AA=G|||;VT=SNP
8	3779090	rs11136679	C	T	100	PASS	AC=1095;AF=0.21865;AN=5008;NS=2504;DP=16930;EAS_AF=0.4167;AMR_AF=0.3026;AFR_AF=0.031;EUR_AF=0.2724;SAS_AF=0.1534;AA=C|||;VT=SNP
8	3779128	rs2954616	C	A	100	PASS	AC=2455;AF=0.490216;AN=5008;NS=2504;DP=16891;EAS_AF=0.7421;AMR_AF=0.4957;AFR_AF=0.4705;EUR_AF=0.4314;SAS_AF=0.3139;AA=A|||;VT=SNP
8	3779140	rs2688296	G	C	100	PASS	AC=611;AF=0.122005;AN=5008;NS=2504;DP=16463;EAS_AF=0.0387;AMR_AF=0.0692;AFR_AF=0.1952;EUR_AF=0.0915;SAS_AF=0.1779;AA=G|||;VT=SNP
8	3779372	rs2912269	A	G	100	PASS	AC=2496;AF=0.498403;AN=5008;NS=2504;DP=16696;EAS_AF=0.746;AMR_AF=0.513;AFR_AF=0.472;EUR_AF=0.4483;SAS_AF=0.32;AA=G|||;VT=SNP
8	3779457	rs1582766	T	G	100	PASS	AC=1406;AF=0.280751;AN=5008;NS=2504;DP=17840;EAS_AF=0.3343;AMR_AF=0.2089;AFR_AF=0.4418;EUR_AF=0.175;SAS_AF=0.1677;AA=T|||;VT=SNP
8	3779535	rs1582765	T	C	100	PASS	AC=1397;AF=0.278954;AN=5008;NS=2504;DP=17038;EAS_AF=0.3274;AMR_AF=0.2089;AFR_AF=0.441;EUR_AF=0.175;SAS_AF=0.1667;AA=T|||;VT=SNP
8	3779758	rs28737461	T	C	100	PASS	AC=1404;AF=0.280351;AN=5008;NS=2504;DP=14602;EAS_AF=0.1855;AMR_AF=0.3573;AFR_AF=0.1248;EUR_AF=0.3608;SAS_AF=0.4509;AA=T|||;VT=SNP
8	3779815	rs1582764	A	G	100	PASS	AC=1193;AF=0.238219;AN=5008;NS=2504;DP=15247;EAS_AF=0.3274;AMR_AF=0.1988;AFR_AF=0.292;EUR_AF=0.175;SAS_AF=0.1667;AA=A|||;VT=SNP
8	3779824	rs2081554	T	C	100	PASS	AC=1268;AF=0.253195;AN=5008;NS=2504;DP=15049;EAS_AF=0.4196;AMR_AF=0.33;AFR_AF=0.1233;EUR_AF=0.2932;SAS_AF=0.1616;AA=T|||;VT=SNP
8	3779973	rs2975325	C	G	100	PASS	AC=1398;AF=0.279153;AN=5008;NS=2504;DP=15194;EAS_AF=0.3274;AMR_AF=0.2089;AFR_AF=0.4395;EUR_AF=0.1769;SAS_AF=0.1677;AA=C|||;VT=SNP
8	3780119	rs2954613	C	A	100	PASS	AC=2567;AF=0.51258;AN=5008;NS=2504;DP=14642;EAS_AF=0.7391;AMR_AF=0.5101;AFR_AF=0.559;EUR_AF=0.4354;SAS_AF=0.2975;AA=A|||;VT=SNP
8	3780163	rs73174440	G	C	100	PASS	AC=1234;AF=0.246406;AN=5008;NS=2504;DP=14398;EAS_AF=0.4206;AMR_AF=0.3199;AFR_AF=0.1188;EUR_AF=0.2803;SAS_AF=0.1524;AA=G|||;VT=SNP
8	3780182	rs62480126	T	G	100	PASS	AC=394;AF=0.0786741;AN=5008;NS=2504;DP=14322;EAS_AF=0.0367;AMR_AF=0.0605;AFR_AF=0.0212;EUR_AF=0.1074;SAS_AF=0.183;AA=T|||;VT=SNP
8	3780207	rs2975324	G	A	100	PASS	AC=1348;AF=0.269169;AN=5008;NS=2504;DP=13920;EAS_AF=0.3254;AMR_AF=0.1945;AFR_AF=0.4357;EUR_AF=0.16;SAS_AF=0.1513;AA=A|||;VT=SNP
8	3780520	rs2930366	C	A	100	PASS	AC=1299;AF=0.259385;AN=5008;NS=2504;DP=16911;EAS_AF=0.3294;AMR_AF=0.2032;AFR_AF=0.3782;EUR_AF=0.173;SAS_AF=0.1554;AA=a|||;VT=SNP
8	3780635	rs1829859	A	C	100	PASS	AC=1188;AF=0.23722;AN=5008;NS=2504;DP=16699;EAS_AF=0.3333;AMR_AF=0.196;AFR_AF=0.2897;EUR_AF=0.175;SAS_AF=0.1605;AA=A|||;VT=SNP
8	3780988	rs11786669	A	G	100	PASS	AC=1309;AF=0.261382;AN=5008;NS=2504;DP=19524;EAS_AF=0.4206;AMR_AF=0.3343;AFR_AF=0.1513;EUR_AF=0.2932;SAS_AF=0.1616;AA=A|||;VT=SNP
8	3781230	rs2954612	C	G	100	PASS	AC=826;AF=0.164936;AN=5008;NS=2504;DP=16471;EAS_AF=0.3254;AMR_AF=0.1744;AFR_AF=0.0424;EUR_AF=0.173;SAS_AF=0.1503;AA=C|||;VT=SNP
8	3781337	rs11776171	G	A	100	PASS	AC=1231;AF=0.245807;AN=5008;NS=2504;DP=18430;EAS_AF=0.4196;AMR_AF=0.3213;AFR_AF=0.118;EUR_AF=0.2773;SAS_AF=0.1534;AA=g|||;VT=SNP
8	3781343	rs2975323	G	A	100	PASS	AC=1342;AF=0.267971;AN=5008;NS=2504;DP=18382;EAS_AF=0.3274;AMR_AF=0.2017;AFR_AF=0.4024;EUR_AF=0.174;SAS_AF=0.1687;AA=G|||;VT=SNP
8	3781470	rs11783317	C	T	100	PASS	AC=1259;AF=0.251398;AN=5008;NS=2504;DP=17642;EAS_AF=0.4177;AMR_AF=0.3256;AFR_AF=0.1384;EUR_AF=0.2773;SAS_AF=0.1534;AA=C|||;VT=SNP
8	3781666	rs2954611	G	C	100	PASS	AC=1404;AF=0.280351;AN=5008;NS=2504;DP=17306;EAS_AF=0.3264;AMR_AF=0.2233;AFR_AF=0.4198;EUR_AF=0.1988;SAS_AF=0.1687;AA=G|||;VT=SNP
8	3781893	rs2954610	T	C	100	PASS	AC=2703;AF=0.539736;AN=5008;NS=2504;DP=18871;EAS_AF=0.746;AMR_AF=0.5576;AFR_AF=0.5696;EUR_AF=0.4891;SAS_AF=0.3262;AA=T|||;VT=SNP
8	3782058	rs62480127	G	C	100	PASS	AC=384;AF=0.0766773;AN=5008;NS=2504;DP=17452;EAS_AF=0.0308;AMR_AF=0.0519;AFR_AF=0.0424;EUR_AF=0.0855;SAS_AF=0.1789;AA=g|||;VT=SNP
8	3782131	rs7017117	C	T	100	PASS	AC=1398;AF=0.279153;AN=5008;NS=2504;DP=16879;EAS_AF=0.1885;AMR_AF=0.3545;AFR_AF=0.1248;EUR_AF=0.3569;SAS_AF=0.4479;AA=C|||;VT=SNP
8	3782134	rs13256543	T	A	100	PASS	AC=1257;AF=0.250998;AN=5008;NS=2504;DP=16877;EAS_AF=0.1885;AMR_AF=0.3487;AFR_AF=0.0219;EUR_AF=0.3569;SAS_AF=0.4468;AA=T|||;VT=SNP
8	3782376	rs2912277	A	T	100	PASS	AC=2442;AF=0.48762;AN=5008;NS=2504;DP=17085;EAS_AF=0.7431;AMR_AF=0.5086;AFR_AF=0.4448;EUR_AF=0.4354;SAS_AF=0.3211;AA=T|||;VT=SNP
8	3782516	rs2627402	T	G	100	PASS	AC=1929;AF=0.385184;AN=5008;NS=2504;DP=17611;EAS_AF=0.4544;AMR_AF=0.4006;AFR_AF=0.3525;EUR_AF=0.3837;SAS_AF=0.3487;AA=T|||;VT=SNP
8	3782700	rs62480128	A	G	100	PASS	AC=489;AF=0.0976438;AN=5008;NS=2504;DP=15369;EAS_AF=0.0387;AMR_AF=0.0591;AFR_AF=0.0938;EUR_AF=0.1014;SAS_AF=0.1871;AA=A|||;VT=SNP
8	3782758	rs2554623	G	A	100	PASS	AC=4566;AF=0.911741;AN=5008;NS=2504;DP=16317;EAS_AF=0.9702;AMR_AF=0.9467;AFR_AF=0.8359;EUR_AF=0.9036;SAS_AF=0.9376;AA=g|||;VT=SNP
8	3783131	rs6983347	G	A	100	PASS	AC=367;AF=0.0732827;AN=5008;NS=2504;DP=13106;EAS_AF=0.0337;AMR_AF=0.049;AFR_AF=0.152;EUR_AF=0.0427;SAS_AF=0.0562;AA=G|||;VT=SNP
8	3783289	rs2204224	T	C	100	PASS	AC=1374;AF=0.274361;AN=5008;NS=2504;DP=14135;EAS_AF=0.2768;AMR_AF=0.2277;AFR_AF=0.3132;EUR_AF=0.2813;SAS_AF=0.2454;AA=T|||;VT=SNP
8	3783344	rs2204223	C	A	100	PASS	AC=3329;AF=0.664736;AN=5008;NS=2504;DP=14662;EAS_AF=0.7579;AMR_AF=0.6599;AFR_AF=0.5234;EUR_AF=0.6849;SAS_AF=0.7423;AA=A|||;VT=SNP
8	3783398	rs2554667	C	T	100	PASS	AC=2632;AF=0.525559;AN=5008;NS=2504;DP=12624;EAS_AF=0.7242;AMR_AF=0.5648;AFR_AF=0.2262;EUR_AF=0.5795;SAS_AF=0.6421;AA=T|||;VT=SNP
8	3783471	rs2627403	T	C	100	PASS	AC=3996;AF=0.797923;AN=5008;NS=2504;DP=13120;EAS_AF=0.8135;AMR_AF=0.8098;AFR_AF=0.8064;EUR_AF=0.7753;SAS_AF=0.7853;AA=T|||;VT=SNP
8	3783762	rs2449817	G	T	100	PASS	AC=2949;AF=0.588858;AN=5008;NS=2504;DP=15553;EAS_AF=0.7063;AMR_AF=0.6427;AFR_AF=0.6596;EUR_AF=0.5219;SAS_AF=0.4029;AA=T|||;VT=SNP
8	3783904	rs75373029	G	C	100	PASS	AC=248;AF=0.0495208;AN=5008;NS=2504;DP=12805;EAS_AF=0.0446;AMR_AF=0.0447;AFR_AF=0.0356;EUR_AF=0.0487;SAS_AF=0.0777;AA=G|||;VT=SNP
8	3783919	rs2554666	C	G	100	PASS	AC=2716;AF=0.542332;AN=5008;NS=2504;DP=13025;EAS_AF=0.7173;AMR_AF=0.5908;AFR_AF=0.5234;EUR_AF=0.4622;SAS_AF=0.4356;AA=G|||;VT=SNP
8	3783994	rs56722051	T	C	100	PASS	AC=290;AF=0.0579073;AN=5008;NS=2504;DP=11614;EAS_AF=0.004;AMR_AF=0.0331;AFR_AF=0.1399;EUR_AF=0.0606;SAS_AF=0.0174;AA=T|||;VT=SNP
8	3784290	rs2627405	T	G	100	PASS	AC=3533;AF=0.705471;AN=5008;NS=2504;DP=9114;EAS_AF=0.6766;AMR_AF=0.621;AFR_AF=0.9228;EUR_AF=0.6551;SAS_AF=0.5532;AA=G|||;VT=SNP
8	3784392	rs2554665	G	C	100	PASS	AC=3527;AF=0.704273;AN=5008;NS=2504;DP=11032;EAS_AF=0.6736;AMR_AF=0.6225;AFR_AF=0.9228;EUR_AF=0.6561;SAS_AF=0.5481;AA=C|||;VT=SNP
8	3784407	rs7842633	T	G	100	PASS	AC=613;AF=0.122404;AN=5008;NS=2504;DP=11073;EAS_AF=0.0437;AMR_AF=0.0663;AFR_AF=0.289;EUR_AF=0.0567;SAS_AF=0.0859;AA=T|||;VT=SNP
8	3784458	rs2627406	A	G	100	PASS	AC=3536;AF=0.70607;AN=5008;NS=2504;DP=11846;EAS_AF=0.6736;AMR_AF=0.6254;AFR_AF=0.9198;EUR_AF=0.6511;SAS_AF=0.5644;AA=a|||;VT=SNP
8	3784531	rs117916220	C	G	100	PASS	AC=166;AF=0.033147;AN=5008;NS=2504;DP=12716;EAS_AF=0.004;AMR_AF=0.0259;AFR_AF=0.0575;EUR_AF=0.0557;SAS_AF=0.0123;AA=C|||;VT=SNP
8	3784722	rs73661022	A	T	100	PASS	AC=431;AF=0.0860623;AN=5008;NS=2504;DP=2473;EAS_AF=0.0437;AMR_AF=0.0533;AFR_AF=0.1611;EUR_AF=0.0557;SAS_AF=0.0828;AA=A|||;VT=SNP
8	3784788	rs112172177	G	A	100	PASS	AC=169;AF=0.033746;AN=5008;NS=2504;DP=12120;EAS_AF=0.006;AMR_AF=0.0245;AFR_AF=0.0545;EUR_AF=0.0567;SAS_AF=0.0174;AA=G|||;VT=SNP
8	3784833	rs17068023	T	C	100	PASS	AC=1149;AF=0.229433;AN=5008;NS=2504;DP=14958;EAS_AF=0.371;AMR_AF=0.2032;AFR_AF=0.1498;EUR_AF=0.2137;SAS_AF=0.226;AA=T|||;VT=SNP
8	3784879	rs2954609	G	C	100	PASS	AC=1299;AF=0.259385;AN=5008;NS=2504;DP=14566;EAS_AF=0.2589;AMR_AF=0.3156;AFR_AF=0.1611;EUR_AF=0.3588;SAS_AF=0.2505;AA=G|||;VT=SNP
8	3784966	rs113453505	A	G	100	PASS	AC=263;AF=0.052516;AN=5008;NS=2504;DP=12873;EAS_AF=0.0446;AMR_AF=0.0418;AFR_AF=0.0401;EUR_AF=0.0527;SAS_AF=0.0849;AA=A|||;VT=SNP
8	3784996	rs2433245	G	C	100	PASS	AC=3508;AF=0.700479;AN=5008;NS=2504;DP=13094;EAS_AF=0.6776;AMR_AF=0.6138;AFR_AF=0.9183;EUR_AF=0.6471;SAS_AF=0.546;AA=G|||;VT=SNP
8	3785060	rs7825644	C	G	100	PASS	AC=443;AF=0.0884585;AN=5008;NS=2504;DP=13753;EAS_AF=0.0446;AMR_AF=0.0562;AFR_AF=0.1664;EUR_AF=0.0567;SAS_AF=0.0838;AA=G|||;VT=SNP
8	3785138	rs7825796	C	G	100	PASS	AC=617;AF=0.123203;AN=5008;NS=2504;DP=15239;EAS_AF=0.0446;AMR_AF=0.0663;AFR_AF=0.2897;EUR_AF=0.0577;SAS_AF=0.0869;AA=c|||;VT=SNP
8	3785147	rs2627337	A	C	100	PASS	AC=2868;AF=0.572684;AN=5008;NS=2504;DP=15743;EAS_AF=0.6329;AMR_AF=0.5562;AFR_AF=0.5817;EUR_AF=0.5934;SAS_AF=0.4888;AA=A|||;VT=SNP
8	3785444	rs2554663	T	C	100	PASS	AC=3085;AF=0.616014;AN=5008;NS=2504;DP=13287;EAS_AF=0.631;AMR_AF=0.5677;AFR_AF=0.7519;EUR_AF=0.6054;SAS_AF=0.4622;AA=C|||;VT=SNP
8	3785491	rs73661023	A	G	100	PASS	AC=431;AF=0.0860623;AN=5008;NS=2504;DP=12930;EAS_AF=0.0446;AMR_AF=0.0533;AFR_AF=0.1558;EUR_AF=0.0577;SAS_AF=0.0869;AA=A|||;VT=SNP
8	3786543	rs28407329	G	A	100	PASS	AC=1490;AF=0.297524;AN=5008;NS=2504;DP=14893;EAS_AF=0.3581;AMR_AF=0.3746;AFR_AF=0.0832;EUR_AF=0.3489;SAS_AF=0.4172;AA=G|||;VT=SNP
8	3786823	rs2627336	G	A	100	PASS	AC=3667;AF=0.732228;AN=5008;NS=2504;DP=18479;EAS_AF=0.7113;AMR_AF=0.6643;AFR_AF=0.8729;EUR_AF=0.6332;SAS_AF=0.7137;AA=A|||;VT=SNP
8	3787436	rs2627335	A	G	100	PASS	AC=3584;AF=0.715655;AN=5008;NS=2504;DP=15468;EAS_AF=0.7222;AMR_AF=0.6513;AFR_AF=0.8464;EUR_AF=0.5915;SAS_AF=0.7055;AA=G|||;VT=SNP
8	3787738	rs1834569	C	A	100	PASS	AC=3486;AF=0.696086;AN=5008;NS=2504;DP=15702;EAS_AF=0.7063;AMR_AF=0.621;AFR_AF=0.7912;EUR_AF=0.6083;SAS_AF=0.7004;AA=A|||;VT=SNP
8	3787834	rs2627334	G	A	100	PASS	AC=2781;AF=0.555312;AN=5008;NS=2504;DP=15924;EAS_AF=0.5764;AMR_AF=0.5245;AFR_AF=0.5953;EUR_AF=0.5517;SAS_AF=0.5051;AA=C|||;VT=SNP
8	3788064	rs2954608	T	C	100	PASS	AC=926;AF=0.184904;AN=5008;NS=2504;DP=16506;EAS_AF=0.3036;AMR_AF=0.304;AFR_AF=0.0113;EUR_AF=0.2684;SAS_AF=0.1268;AA=T|||;VT=SNP
8	3788144	rs1851596	T	C	100	PASS	AC=3713;AF=0.741414;AN=5008;NS=2504;DP=15811;EAS_AF=0.6954;AMR_AF=0.683;AFR_AF=0.8926;EUR_AF=0.6759;SAS_AF=0.6933;AA=t|||;VT=SNP
8	3788275	rs1851594	C	T	100	PASS	AC=3572;AF=0.713259;AN=5008;NS=2504;DP=17156;EAS_AF=0.6935;AMR_AF=0.6599;AFR_AF=0.8449;EUR_AF=0.6481;SAS_AF=0.6605;AA=T|||;VT=SNP
8	3788300	rs1851593	C	A	100	PASS	AC=1581;AF=0.315695;AN=5008;NS=2504;DP=17467;EAS_AF=0.2034;AMR_AF=0.1916;AFR_AF=0.5522;EUR_AF=0.2097;SAS_AF=0.3088;AA=C|||;VT=SNP
8	3788373	rs73501869	T	G	100	PASS	AC=1407;AF=0.28095;AN=5008;NS=2504;DP=16426;EAS_AF=0.2143;AMR_AF=0.1801;AFR_AF=0.4085;EUR_AF=0.2157;SAS_AF=0.316;AA=T|||;VT=SNP
8	3788431	rs2948644	A	C	100	PASS	AC=1754;AF=0.35024;AN=5008;NS=2504;DP=16588;EAS_AF=0.377;AMR_AF=0.4568;AFR_AF=0.1989;EUR_AF=0.4583;SAS_AF=0.3405;AA=A|||;VT=SNP
8	3788599	rs2930336	G	T	100	PASS	AC=1711;AF=0.341653;AN=5008;NS=2504;DP=15458;EAS_AF=0.376;AMR_AF=0.4496;AFR_AF=0.1755;EUR_AF=0.4493;SAS_AF=0.3436;AA=T|||;VT=SNP
8	3788697	rs7001703	T	A	100	PASS	AC=1701;AF=0.339657;AN=5008;NS=2504;DP=16206;EAS_AF=0.2292;AMR_AF=0.2723;AFR_AF=0.4728;EUR_AF=0.331;SAS_AF=0.3303;AA=T|||;VT=SNP
8	3788749	rs2954607	T	C	100	PASS	AC=1809;AF=0.361222;AN=5008;NS=2504;DP=16902;EAS_AF=0.378;AMR_AF=0.451;AFR_AF=0.2489;EUR_AF=0.4473;SAS_AF=0.3436;AA=T|||;VT=SNP
8	3789177	rs11778737	G	C	100	PASS	AC=1675;AF=0.334465;AN=5008;NS=2504;DP=15828;EAS_AF=0.2292;AMR_AF=0.2723;AFR_AF=0.4554;EUR_AF=0.329;SAS_AF=0.3292;AA=G|||;VT=SNP
8	3789272	rs2554660	G	A	100	PASS	AC=2053;AF=0.409944;AN=5008;NS=2504;DP=15280;EAS_AF=0.4931;AMR_AF=0.4582;AFR_AF=0.3343;EUR_AF=0.4394;SAS_AF=0.362;AA=A|||;VT=SNP
8	3789287	rs2688270	A	G	100	PASS	AC=1979;AF=0.395168;AN=5008;NS=2504;DP=14800;EAS_AF=0.494;AMR_AF=0.4496;AFR_AF=0.27;EUR_AF=0.4463;SAS_AF=0.3712;AA=A|||;VT=SNP
8	3789407	rs2627332	C	G	100	PASS	AC=3774;AF=0.753594;AN=5008;NS=2504;DP=14361;EAS_AF=0.7202;AMR_AF=0.7378;AFR_AF=0.8101;EUR_AF=0.7783;SAS_AF=0.6973;AA=G|||;VT=SNP
8	3789547	rs2554659	G	A	100	PASS	AC=2007;AF=0.400759;AN=5008;NS=2504;DP=16302;EAS_AF=0.4931;AMR_AF=0.4539;AFR_AF=0.3011;EUR_AF=0.4404;SAS_AF=0.362;AA=A|||;VT=SNP
8	3789731	rs2975402	A	G	100	PASS	AC=1663;AF=0.332069;AN=5008;NS=2504;DP=17014;EAS_AF=0.378;AMR_AF=0.4308;AFR_AF=0.149;EUR_AF=0.4463;SAS_AF=0.3446;AA=A|||;VT=SNP
8	3789921	rs2954606	T	C	100	PASS	AC=1651;AF=0.329673;AN=5008;NS=2504;DP=18417;EAS_AF=0.379;AMR_AF=0.4308;AFR_AF=0.149;EUR_AF=0.4384;SAS_AF=0.3395;AA=T|||;VT=SNP
8	3789974	rs11990480	G	C	100	PASS	AC=1544;AF=0.308307;AN=5008;NS=2504;DP=17800;EAS_AF=0.2312;AMR_AF=0.2695;AFR_AF=0.3434;EUR_AF=0.341;SAS_AF=0.3344;AA=G|||;VT=SNP
8	3789977	rs2627331	C	G	100	PASS	AC=3774;AF=0.753594;AN=5008;NS=2504;DP=17787;EAS_AF=0.7242;AMR_AF=0.7378;AFR_AF=0.8079;EUR_AF=0.7773;SAS_AF=0.6973;AA=G|||;VT=SNP
8	3790254	rs2554658	A	C	100	PASS	AC=1994;AF=0.398163;AN=5008;NS=2504;DP=14453;EAS_AF=0.5;AMR_AF=0.4524;AFR_AF=0.2753;EUR_AF=0.4503;SAS_AF=0.3671;AA=A|||;VT=SNP
8	3790267	rs2627330	G	T	100	PASS	AC=3776;AF=0.753994;AN=5008;NS=2504;DP=14096;EAS_AF=0.7262;AMR_AF=0.7378;AFR_AF=0.8086;EUR_AF=0.7773;SAS_AF=0.6963;AA=T|||;VT=SNP
8	3790383	rs2688269	G	T	100	PASS	AC=3784;AF=0.755591;AN=5008;NS=2504;DP=13356;EAS_AF=0.7262;AMR_AF=0.7378;AFR_AF=0.8094;EUR_AF=0.7773;SAS_AF=0.7035;AA=T|||;VT=SNP
8	3790398	rs2954605	T	C	100	PASS	AC=1656;AF=0.330671;AN=5008;NS=2504;DP=13274;EAS_AF=0.379;AMR_AF=0.4337;AFR_AF=0.1483;EUR_AF=0.4404;SAS_AF=0.3415;AA=T|||;VT=SNP
8	3790454	rs74355027	C	A	100	PASS	AC=55;AF=0.0109824;AN=5008;NS=2504;DP=12658;EAS_AF=0.0208;AMR_AF=0.0029;AFR_AF=0;EUR_AF=0.0249;SAS_AF=0.0072;AA=C|||;VT=SNP
8	3790491	rs2688268	C	T	100	PASS	AC=1914;AF=0.382188;AN=5008;NS=2504;DP=12104;EAS_AF=0.502;AMR_AF=0.4467;AFR_AF=0.2262;EUR_AF=0.4414;SAS_AF=0.363;AA=C|||;VT=SNP
8	3790604	rs2930335	G	C	100	PASS	AC=1824;AF=0.364217;AN=5008;NS=2504;DP=11445;EAS_AF=0.381;AMR_AF=0.4496;AFR_AF=0.2549;EUR_AF=0.4503;SAS_AF=0.3456;AA=G|||;VT=SNP
8	3790660	rs2627329	A	G	100	PASS	AC=1985;AF=0.396366;AN=5008;NS=2504;DP=12316;EAS_AF=0.502;AMR_AF=0.4524;AFR_AF=0.2753;EUR_AF=0.4423;SAS_AF=0.364;AA=G|||;VT=SNP
8	3790688	rs2930334	C	G	100	PASS	AC=1743;AF=0.348043;AN=5008;NS=2504;DP=13074;EAS_AF=0.38;AMR_AF=0.4438;AFR_AF=0.2095;EUR_AF=0.4394;SAS_AF=0.3405;AA=C|||;VT=SNP
8	3790850	rs17068044	A	T	100	PASS	AC=1607;AF=0.320887;AN=5008;NS=2504;DP=16962;EAS_AF=0.2192;AMR_AF=0.2637;AFR_AF=0.4463;EUR_AF=0.3091;SAS_AF=0.3088;AA=A|||;VT=SNP
8	3790945	rs2954604	G	C	100	PASS	AC=1548;AF=0.309105;AN=5008;NS=2504;DP=14861;EAS_AF=0.3651;AMR_AF=0.4164;AFR_AF=0.1346;EUR_AF=0.4165;SAS_AF=0.3006;AA=G|||;VT=SNP
8	3791189	rs62481577	T	C	100	PASS	AC=987;AF=0.197085;AN=5008;NS=2504;DP=17433;EAS_AF=0.2202;AMR_AF=0.2046;AFR_AF=0.1203;EUR_AF=0.2555;SAS_AF=0.2117;AA=T|||;VT=SNP
8	3791218	rs10503223	G	C	100	PASS	AC=503;AF=0.100439;AN=5008;NS=2504;DP=18316;EAS_AF=0.0615;AMR_AF=0.1441;AFR_AF=0.0726;EUR_AF=0.1252;SAS_AF=0.1217;AA=G|||;VT=SNP
8	3791362	rs2688266	C	T	100	PASS	AC=3918;AF=0.782348;AN=5008;NS=2504;DP=16954;EAS_AF=0.7609;AMR_AF=0.8242;AFR_AF=0.7708;EUR_AF=0.8449;SAS_AF=0.726;AA=c|||;VT=SNP
8	3791488	rs2554656	G	C	100	PASS	AC=4007;AF=0.80012;AN=5008;NS=2504;DP=14938;EAS_AF=0.7609;AMR_AF=0.8415;AFR_AF=0.829;EUR_AF=0.8439;SAS_AF=0.727;AA=C|||;VT=SNP
8	3791547	rs2554655	T	A	100	PASS	AC=4010;AF=0.800719;AN=5008;NS=2504;DP=15745;EAS_AF=0.7599;AMR_AF=0.8429;AFR_AF=0.829;EUR_AF=0.8449;SAS_AF=0.729;AA=A|||;VT=SNP
8	3791939	rs2688265	C	T	100	PASS	AC=2781;AF=0.555312;AN=5008;NS=2504;DP=17815;EAS_AF=0.5685;AMR_AF=0.5432;AFR_AF=0.6445;EUR_AF=0.5596;SAS_AF=0.4254;AA=T|||;VT=SNP
8	3791948	rs4370552	T	C	100	PASS	AC=2049;AF=0.409145;AN=5008;NS=2504;DP=17494;EAS_AF=0.252;AMR_AF=0.3256;AFR_AF=0.559;EUR_AF=0.4274;SAS_AF=0.409;AA=T|||;VT=SNP
8	3791983	rs11136680	T	C	100	PASS	AC=2052;AF=0.409744;AN=5008;NS=2504;DP=17508;EAS_AF=0.252;AMR_AF=0.3256;AFR_AF=0.5598;EUR_AF=0.4254;SAS_AF=0.4131;AA=T|||;VT=SNP
8	3792016	rs2059584	T	C	100	PASS	AC=2052;AF=0.409744;AN=5008;NS=2504;DP=17905;EAS_AF=0.252;AMR_AF=0.3256;AFR_AF=0.562;EUR_AF=0.4274;SAS_AF=0.408;AA=t|||;VT=SNP
8	3792155	rs113126747	C	T	100	PASS	AC=371;AF=0.0740815;AN=5008;NS=2504;DP=14378;EAS_AF=0.0308;AMR_AF=0.0692;AFR_AF=0.0401;EUR_AF=0.1252;SAS_AF=0.1155;AA=C|||;VT=SNP
8	3792165	rs2948643	C	T	100	PASS	AC=56;AF=0.0111821;AN=5008;NS=2504;DP=14452;EAS_AF=0.002;AMR_AF=0.0288;AFR_AF=0.0008;EUR_AF=0.0328;SAS_AF=0;AA=C|||;VT=SNP
8	3792171	rs11136681	T	A	100	PASS	AC=1643;AF=0.328075;AN=5008;NS=2504;DP=14292;EAS_AF=0.2202;AMR_AF=0.2536;AFR_AF=0.497;EUR_AF=0.3032;SAS_AF=0.2894;AA=T|||;VT=SNP
8	3792481	rs2975401	A	G	100	PASS	AC=884;AF=0.176518;AN=5008;NS=2504;DP=16223;EAS_AF=0.2946;AMR_AF=0.2839;AFR_AF=0.0106;EUR_AF=0.2535;SAS_AF=0.1237;AA=A|||;VT=SNP
8	3792674	rs11774238	A	C	100	PASS	AC=1382;AF=0.275958;AN=5008;NS=2504;DP=16644;EAS_AF=0.2202;AMR_AF=0.2435;AFR_AF=0.3162;EUR_AF=0.2932;SAS_AF=0.2843;AA=A|||;VT=SNP
8	3792688	rs11784451	C	A	100	PASS	AC=1667;AF=0.332867;AN=5008;NS=2504;DP=16776;EAS_AF=0.2202;AMR_AF=0.2579;AFR_AF=0.5136;EUR_AF=0.3022;SAS_AF=0.2894;AA=C|||;VT=SNP
8	3792801	rs11775028	T	C	100	PASS	AC=1643;AF=0.328075;AN=5008;NS=2504;DP=17357;EAS_AF=0.2202;AMR_AF=0.2536;AFR_AF=0.497;EUR_AF=0.3032;SAS_AF=0.2894;AA=T|||;VT=SNP
8	3792843	rs75548021	T	C	100	PASS	AC=460;AF=0.091853;AN=5008;NS=2504;DP=18080;EAS_AF=0.0615;AMR_AF=0.1441;AFR_AF=0.0439;EUR_AF=0.1252;SAS_AF=0.1166;AA=T|||;VT=SNP
8	3793261	rs1593488	G	C	100	PASS	AC=1766;AF=0.352636;AN=5008;NS=2504;DP=18054;EAS_AF=0.4742;AMR_AF=0.4236;AFR_AF=0.2042;EUR_AF=0.4155;SAS_AF=0.3129;AA=C|||;VT=SNP
8	3793473	rs1834568	C	A	100	PASS	AC=1740;AF=0.347444;AN=5008;NS=2504;DP=19564;EAS_AF=0.4722;AMR_AF=0.4236;AFR_AF=0.1868;EUR_AF=0.4145;SAS_AF=0.3129;AA=C|||;VT=SNP
8	3793600	rs2554653	C	T	100	PASS	AC=3454;AF=0.689696;AN=5008;NS=2504;DP=17322;EAS_AF=0.6944;AMR_AF=0.683;AFR_AF=0.7292;EUR_AF=0.7177;SAS_AF=0.6074;AA=T|||;VT=SNP
8	3793738	rs80182245	A	G	100	PASS	AC=298;AF=0.0595048;AN=5008;NS=2504;DP=18655;EAS_AF=0.0298;AMR_AF=0.0548;AFR_AF=0.0393;EUR_AF=0.0686;SAS_AF=0.1115;AA=A|||;VT=SNP
8	3793876	rs2688304	C	A	100	PASS	AC=3749;AF=0.748602;AN=5008;NS=2504;DP=19495;EAS_AF=0.7242;AMR_AF=0.7392;AFR_AF=0.7685;EUR_AF=0.7883;SAS_AF=0.7127;AA=A|||;VT=SNP
8	3793913	rs2688303	G	C	100	PASS	AC=1781;AF=0.355631;AN=5008;NS=2504;DP=19464;EAS_AF=0.4772;AMR_AF=0.428;AFR_AF=0.2065;EUR_AF=0.4175;SAS_AF=0.317;AA=G|||;VT=SNP
8	3793918	rs1829858	T	C	100	PASS	AC=567;AF=0.113219;AN=5008;NS=2504;DP=19439;EAS_AF=0.0595;AMR_AF=0.1671;AFR_AF=0.0136;EUR_AF=0.1998;SAS_AF=0.1759;AA=t|||;VT=SNP
8	3794086	rs1829857	A	T	100	PASS	AC=3820;AF=0.76278;AN=5008;NS=2504;DP=19347;EAS_AF=0.7232;AMR_AF=0.7478;AFR_AF=0.8192;EUR_AF=0.7873;SAS_AF=0.7127;AA=T|||;VT=SNP
8	3794110	rs74738542	G	A	100	PASS	AC=723;AF=0.144369;AN=5008;NS=2504;DP=19293;EAS_AF=0.2639;AMR_AF=0.2262;AFR_AF=0.0091;EUR_AF=0.1869;SAS_AF=0.1022;AA=G|||;VT=SNP
8	3794144	rs4554487	G	C	100	PASS	AC=1660;AF=0.33147;AN=5008;NS=2504;DP=19173;EAS_AF=0.2183;AMR_AF=0.2622;AFR_AF=0.4955;EUR_AF=0.3151;SAS_AF=0.2924;AA=C|||;VT=SNP
8	3794160	rs1829856	G	C	100	PASS	AC=1754;AF=0.35024;AN=5008;NS=2504;DP=19146;EAS_AF=0.4831;AMR_AF=0.4179;AFR_AF=0.1989;EUR_AF=0.4036;SAS_AF=0.3149;AA=G|||;VT=SNP
8	3794164	rs77536844	C	T	100	PASS	AC=286;AF=0.0571086;AN=5008;NS=2504;DP=19028;EAS_AF=0.0228;AMR_AF=0.0548;AFR_AF=0.0393;EUR_AF=0.0686;SAS_AF=0.1063;AA=C|||;VT=SNP
8	3794567	rs11986920	T	C	100	PASS	AC=1659;AF=0.33127;AN=5008;NS=2504;DP=18898;EAS_AF=0.2163;AMR_AF=0.2622;AFR_AF=0.497;EUR_AF=0.3121;SAS_AF=0.2945;AA=T|||;VT=SNP
8	3794637	rs2554650	C	T	100	PASS	AC=3808;AF=0.760383;AN=5008;NS=2504;DP=19550;EAS_AF=0.7173;AMR_AF=0.7478;AFR_AF=0.8192;EUR_AF=0.7863;SAS_AF=0.7076;AA=T|||;VT=SNP
8	3794656	rs11990092	G	C	100	PASS	AC=1660;AF=0.33147;AN=5008;NS=2504;DP=19874;EAS_AF=0.2173;AMR_AF=0.2622;AFR_AF=0.4985;EUR_AF=0.3111;SAS_AF=0.2935;AA=G|||;VT=SNP
8	3794710	rs11990113	G	A	100	PASS	AC=1620;AF=0.323482;AN=5008;NS=2504;DP=20209;EAS_AF=0.2163;AMR_AF=0.2637;AFR_AF=0.469;EUR_AF=0.3101;SAS_AF=0.2935;AA=G|||;VT=SNP
8	3794720	rs11987661	T	C	100	PASS	AC=1657;AF=0.330871;AN=5008;NS=2504;DP=20102;EAS_AF=0.2163;AMR_AF=0.2637;AFR_AF=0.497;EUR_AF=0.3101;SAS_AF=0.2935;AA=T|||;VT=SNP
8	3794761	rs2162263	G	A	100	PASS	AC=1646;AF=0.328674;AN=5008;NS=2504;DP=19937;EAS_AF=0.2153;AMR_AF=0.2637;AFR_AF=0.497;EUR_AF=0.3042;SAS_AF=0.2894;AA=G|||;VT=SNP
8	3794891	rs2114244	C	T	100	PASS	AC=1733;AF=0.346046;AN=5008;NS=2504;DP=18459;EAS_AF=0.2183;AMR_AF=0.2781;AFR_AF=0.5182;EUR_AF=0.3231;SAS_AF=0.317;AA=T|||;VT=SNP
8	3795203	rs17068071	A	G	100	PASS	AC=1659;AF=0.33127;AN=5008;NS=2504;DP=17662;EAS_AF=0.2163;AMR_AF=0.2695;AFR_AF=0.4576;EUR_AF=0.328;SAS_AF=0.3262;AA=A|||;VT=SNP
8	3795261	rs2912286	C	A	100	PASS	AC=3745;AF=0.747804;AN=5008;NS=2504;DP=16836;EAS_AF=0.7173;AMR_AF=0.7421;AFR_AF=0.77;EUR_AF=0.7873;SAS_AF=0.7127;AA=A|||;VT=SNP
8	3795325	rs2930333	C	G	100	PASS	AC=3913;AF=0.78135;AN=5008;NS=2504;DP=16019;EAS_AF=0.7242;AMR_AF=0.7507;AFR_AF=0.8926;EUR_AF=0.7863;SAS_AF=0.7065;AA=g|||;VT=SNP
8	3795387	rs2912287	C	T	100	PASS	AC=1246;AF=0.248802;AN=5008;NS=2504;DP=15125;EAS_AF=0.4177;AMR_AF=0.2594;AFR_AF=0.2133;EUR_AF=0.2237;SAS_AF=0.1411;AA=T|||;VT=SNP
8	3795388	rs62481632	G	A	100	PASS	AC=1606;AF=0.320687;AN=5008;NS=2504;DP=15119;EAS_AF=0.2173;AMR_AF=0.2695;AFR_AF=0.4259;EUR_AF=0.3231;SAS_AF=0.319;AA=G|||;VT=SNP
8	3795532	rs2554622	C	A	100	PASS	AC=1871;AF=0.373602;AN=5008;NS=2504;DP=14495;EAS_AF=0.4772;AMR_AF=0.4236;AFR_AF=0.2829;EUR_AF=0.4115;SAS_AF=0.3149;AA=a|||;VT=SNP
8	3795574	rs2554621	T	G	100	PASS	AC=1902;AF=0.379792;AN=5008;NS=2504;DP=15165;EAS_AF=0.4782;AMR_AF=0.4265;AFR_AF=0.3026;EUR_AF=0.4125;SAS_AF=0.316;AA=T|||;VT=SNP
8	3795600	rs34326812	G	A	100	PASS	AC=1606;AF=0.320687;AN=5008;NS=2504;DP=15137;EAS_AF=0.2143;AMR_AF=0.268;AFR_AF=0.4274;EUR_AF=0.3221;SAS_AF=0.3221;AA=G|||;VT=SNP
8	3795620	rs2627531	T	G	100	PASS	AC=1909;AF=0.38119;AN=5008;NS=2504;DP=14785;EAS_AF=0.4851;AMR_AF=0.4265;AFR_AF=0.3026;EUR_AF=0.4125;SAS_AF=0.316;AA=T|||;VT=SNP
8	3795645	rs2554620	T	C	100	PASS	AC=1883;AF=0.375998;AN=5008;NS=2504;DP=14148;EAS_AF=0.4861;AMR_AF=0.4236;AFR_AF=0.2837;EUR_AF=0.4115;SAS_AF=0.317;AA=T|||;VT=SNP
8	3795821	rs17068083	G	A	100	PASS	AC=296;AF=0.0591054;AN=5008;NS=2504;DP=17050;EAS_AF=0.0238;AMR_AF=0.0476;AFR_AF=0.0809;EUR_AF=0.0537;SAS_AF=0.0798;AA=G|||;VT=SNP
8	3795910	rs2688307	G	T	100	PASS	AC=2156;AF=0.430511;AN=5008;NS=2504;DP=18554;EAS_AF=0.505;AMR_AF=0.4669;AFR_AF=0.3722;EUR_AF=0.4483;SAS_AF=0.3885;AA=G|||;VT=SNP
8	3796102	rs2688306	G	C	100	PASS	AC=3852;AF=0.769169;AN=5008;NS=2504;DP=17885;EAS_AF=0.7252;AMR_AF=0.745;AFR_AF=0.8457;EUR_AF=0.7873;SAS_AF=0.7096;AA=C|||;VT=SNP
8	3796119	rs11778011	T	C	100	PASS	AC=308;AF=0.0615016;AN=5008;NS=2504;DP=18003;EAS_AF=0.002;AMR_AF=0.0432;AFR_AF=0.0696;EUR_AF=0.0765;SAS_AF=0.1094;AA=T|||;VT=SNP
8	3796121	rs2627530	C	G	100	PASS	AC=3919;AF=0.782548;AN=5008;NS=2504;DP=17967;EAS_AF=0.7242;AMR_AF=0.7507;AFR_AF=0.8941;EUR_AF=0.7873;SAS_AF=0.7096;AA=G|||;VT=SNP
8	3796242	rs2627529	A	G	100	PASS	AC=2250;AF=0.449281;AN=5008;NS=2504;DP=18748;EAS_AF=0.5427;AMR_AF=0.5418;AFR_AF=0.3684;EUR_AF=0.4503;SAS_AF=0.3957;AA=A|||;VT=SNP
8	3796360	rs11777346	A	G	100	PASS	AC=1696;AF=0.338658;AN=5008;NS=2504;DP=18342;EAS_AF=0.2183;AMR_AF=0.2767;AFR_AF=0.4788;EUR_AF=0.338;SAS_AF=0.318;AA=A|||;VT=SNP
8	3796698	rs2627526	G	C	100	PASS	AC=1845;AF=0.368411;AN=5008;NS=2504;DP=18169;EAS_AF=0.4782;AMR_AF=0.4236;AFR_AF=0.2799;EUR_AF=0.3847;SAS_AF=0.319;AA=G|||;VT=SNP
8	3797372	rs2975398	T	C	100	PASS	AC=630;AF=0.125799;AN=5008;NS=2504;DP=17048;EAS_AF=0.0724;AMR_AF=0.1686;AFR_AF=0.0499;EUR_AF=0.2018;SAS_AF=0.1748;AA=T|||;VT=SNP
8	3797422	rs1820435	A	T	100	PASS	AC=4642;AF=0.926917;AN=5008;NS=2504;DP=15957;EAS_AF=0.9484;AMR_AF=0.8919;AFR_AF=0.9909;EUR_AF=0.8917;SAS_AF=0.8793;AA=T|||;VT=SNP
8	3797584	rs2975397	A	C	100	PASS	AC=1803;AF=0.360024;AN=5008;NS=2504;DP=15489;EAS_AF=0.4157;AMR_AF=0.4236;AFR_AF=0.2867;EUR_AF=0.3956;SAS_AF=0.32;AA=A|||;VT=SNP
8	3797729	rs1426280	T	G	100	PASS	AC=1868;AF=0.373003;AN=5008;NS=2504;DP=12535;EAS_AF=0.4821;AMR_AF=0.4179;AFR_AF=0.2897;EUR_AF=0.3936;SAS_AF=0.32;AA=T|||;VT=SNP
8	3797879	rs2627525	G	A	100	PASS	AC=910;AF=0.181709;AN=5008;NS=2504;DP=13295;EAS_AF=0.2688;AMR_AF=0.2349;AFR_AF=0.1301;EUR_AF=0.1879;SAS_AF=0.1176;AA=T|||;VT=SNP
8	3798162	rs2554616	C	T	100	PASS	AC=4010;AF=0.800719;AN=5008;NS=2504;DP=12633;EAS_AF=0.751;AMR_AF=0.8271;AFR_AF=0.8956;EUR_AF=0.7903;SAS_AF=0.7157;AA=T|||;VT=SNP
8	3798288	rs2554615	T	C	100	PASS	AC=931;AF=0.185903;AN=5008;NS=2504;DP=12817;EAS_AF=0.2728;AMR_AF=0.2435;AFR_AF=0.1309;EUR_AF=0.1938;SAS_AF=0.1217;AA=T|||;VT=SNP
8	3798466	rs1523248	A	G	100	PASS	AC=1925;AF=0.384385;AN=5008;NS=2504;DP=13480;EAS_AF=0.4792;AMR_AF=0.4236;AFR_AF=0.3336;EUR_AF=0.3946;SAS_AF=0.317;AA=A|||;VT=SNP
8	3798805	rs78603504	A	C	100	PASS	AC=350;AF=0.0698882;AN=5008;NS=2504;DP=14517;EAS_AF=0.0595;AMR_AF=0.1182;AFR_AF=0.0635;EUR_AF=0.0537;SAS_AF=0.0716;AA=A|||;VT=SNP
8	3798908	rs2259039	G	C	100	PASS	AC=1501;AF=0.29972;AN=5008;NS=2504;DP=14410;EAS_AF=0.3433;AMR_AF=0.4063;AFR_AF=0.1407;EUR_AF=0.3956;SAS_AF=0.2955;AA=G|||;VT=SNP
8	3799177	rs79223048	C	A	100	PASS	AC=275;AF=0.0549121;AN=5008;NS=2504;DP=16251;EAS_AF=0.0298;AMR_AF=0.0533;AFR_AF=0.0363;EUR_AF=0.0666;SAS_AF=0.0951;AA=C|||;VT=SNP
8	3799195	rs2259076	T	C	100	PASS	AC=1863;AF=0.372005;AN=5008;NS=2504;DP=16215;EAS_AF=0.4812;AMR_AF=0.4207;AFR_AF=0.2761;EUR_AF=0.4085;SAS_AF=0.317;AA=T|||;VT=SNP
8	3799327	rs2258265	C	T	100	PASS	AC=964;AF=0.192492;AN=5008;NS=2504;DP=17941;EAS_AF=0.255;AMR_AF=0.255;AFR_AF=0.1498;EUR_AF=0.2097;SAS_AF=0.1237;AA=T|||;VT=SNP
8	3799459	rs4363226	G	A	100	PASS	AC=409;AF=0.0816693;AN=5008;NS=2504;DP=16050;EAS_AF=0.0278;AMR_AF=0.1167;AFR_AF=0.0091;EUR_AF=0.1928;SAS_AF=0.0961;AA=G|||;VT=SNP
8	3799559	rs78246747	C	T	100	PASS	AC=600;AF=0.119808;AN=5008;NS=2504;DP=17385;EAS_AF=0.2212;AMR_AF=0.1167;AFR_AF=0.0832;EUR_AF=0.0378;SAS_AF=0.1513;AA=C|||;VT=SNP
8	3799582	rs1464617	C	T	100	PASS	AC=2616;AF=0.522364;AN=5008;NS=2504;DP=17379;EAS_AF=0.4643;AMR_AF=0.4553;AFR_AF=0.6021;EUR_AF=0.4861;SAS_AF=0.5593;AA=C|||;VT=SNP
8	3799634	rs111368104	T	C	100	PASS	AC=314;AF=0.0626997;AN=5008;NS=2504;DP=18657;EAS_AF=0.0298;AMR_AF=0.0504;AFR_AF=0.0681;EUR_AF=0.0656;SAS_AF=0.0951;AA=T|||;VT=SNP
8	3799703	rs2407188	C	A	100	PASS	AC=1908;AF=0.38099;AN=5008;NS=2504;DP=19409;EAS_AF=0.4812;AMR_AF=0.4236;AFR_AF=0.3192;EUR_AF=0.3956;SAS_AF=0.316;AA=C|||;VT=SNP
8	3800161	rs76792879	C	T	100	PASS	AC=345;AF=0.0688898;AN=5008;NS=2504;DP=19207;EAS_AF=0.0575;AMR_AF=0.1254;AFR_AF=0.0363;EUR_AF=0.0656;SAS_AF=0.0879;AA=C|||;VT=SNP
8	3800656	rs62481634	G	A	100	PASS	AC=464;AF=0.0926518;AN=5008;NS=2504;DP=15725;EAS_AF=0.0585;AMR_AF=0.1254;AFR_AF=0.0083;EUR_AF=0.1471;SAS_AF=0.1626;AA=G|||;VT=SNP
8	3800808	rs2407189	G	C	100	PASS	AC=3028;AF=0.604633;AN=5008;NS=2504;DP=12656;EAS_AF=0.7292;AMR_AF=0.6254;AFR_AF=0.5499;EUR_AF=0.5567;SAS_AF=0.5849;AA=C|||;VT=SNP
8	3800820	rs17068110	C	A	100	PASS	AC=348;AF=0.0694888;AN=5008;NS=2504;DP=12899;EAS_AF=0.0585;AMR_AF=0.1254;AFR_AF=0.0371;EUR_AF=0.0666;SAS_AF=0.0879;AA=C|||;VT=SNP
8	3801441	rs1593487	A	G	100	PASS	AC=4617;AF=0.921925;AN=5008;NS=2504;DP=17005;EAS_AF=0.9464;AMR_AF=0.8876;AFR_AF=0.972;EUR_AF=0.8956;SAS_AF=0.8804;AA=G|||;VT=SNP
8	3801455	rs11136682	A	T	100	PASS	AC=1997;AF=0.398762;AN=5008;NS=2504;DP=17287;EAS_AF=0.4256;AMR_AF=0.3228;AFR_AF=0.5431;EUR_AF=0.2286;SAS_AF=0.4049;AA=T|||;VT=SNP
8	3801527	rs11136683	T	C	100	PASS	AC=701;AF=0.139976;AN=5008;NS=2504;DP=16971;EAS_AF=0.1984;AMR_AF=0.0778;AFR_AF=0.1339;EUR_AF=0.1034;SAS_AF=0.1697;AA=T|||;VT=SNP
8	3801831	rs1523250	A	G	100	PASS	AC=460;AF=0.091853;AN=5008;NS=2504;DP=15076;EAS_AF=0.0595;AMR_AF=0.1225;AFR_AF=0.0076;EUR_AF=0.1451;SAS_AF=0.1626;AA=A|||;VT=SNP
8	3801902	rs1464618	C	T	100	PASS	AC=1999;AF=0.399161;AN=5008;NS=2504;DP=15870;EAS_AF=0.4196;AMR_AF=0.3184;AFR_AF=0.4637;EUR_AF=0.2694;SAS_AF=0.4816;AA=T|||;VT=SNP
8	3801966	rs1968320	C	T	100	PASS	AC=352;AF=0.0702875;AN=5008;NS=2504;DP=15321;EAS_AF=0.002;AMR_AF=0.0461;AFR_AF=0.1074;EUR_AF=0.0676;SAS_AF=0.1104;AA=C|||;VT=SNP
8	3802403	rs2954648	T	C	100	PASS	AC=2138;AF=0.426917;AN=5008;NS=2504;DP=16724;EAS_AF=0.4296;AMR_AF=0.3746;AFR_AF=0.4357;EUR_AF=0.3777;SAS_AF=0.5;AA=t|||;VT=SNP
8	3803029	rs2912289	A	C	100	PASS	AC=2247;AF=0.448682;AN=5008;NS=2504;DP=17366;EAS_AF=0.4514;AMR_AF=0.3905;AFR_AF=0.4811;EUR_AF=0.3738;SAS_AF=0.5204;AA=a|||;VT=SNP
8	3803483	rs2688317	T	C	100	PASS	AC=1982;AF=0.395767;AN=5008;NS=2504;DP=19431;EAS_AF=0.3274;AMR_AF=0.4078;AFR_AF=0.4576;EUR_AF=0.4761;SAS_AF=0.2914;AA=T|||;VT=SNP
8	3803555	rs59348947	A	C	100	PASS	AC=678;AF=0.135383;AN=5008;NS=2504;DP=20316;EAS_AF=0.2312;AMR_AF=0.1441;AFR_AF=0.0598;EUR_AF=0.0994;SAS_AF=0.1697;AA=A|||;VT=SNP
8	3803623	rs17068126	G	A	100	PASS	AC=865;AF=0.172724;AN=5008;NS=2504;DP=19878;EAS_AF=0.1637;AMR_AF=0.1297;AFR_AF=0.2761;EUR_AF=0.0815;SAS_AF=0.1667;AA=G|||;VT=SNP
8	3803786	rs2980782	G	C	100	PASS	AC=2185;AF=0.436302;AN=5008;NS=2504;DP=20422;EAS_AF=0.4514;AMR_AF=0.4424;AFR_AF=0.4357;EUR_AF=0.3579;SAS_AF=0.498;AA=G|||;VT=SNP
8	3803851	rs2912290	C	G	100	PASS	AC=2270;AF=0.453275;AN=5008;NS=2504;DP=19994;EAS_AF=0.4544;AMR_AF=0.4467;AFR_AF=0.4887;EUR_AF=0.3668;SAS_AF=0.498;AA=G|||;VT=SNP
8	3803881	rs2975396	C	T	100	PASS	AC=513;AF=0.102436;AN=5008;NS=2504;DP=20539;EAS_AF=0.0595;AMR_AF=0.1499;AFR_AF=0.0106;EUR_AF=0.174;SAS_AF=0.1636;AA=C|||;VT=SNP
8	3803889	rs2627520	C	T	100	PASS	AC=1693;AF=0.338059;AN=5008;NS=2504;DP=20561;EAS_AF=0.3264;AMR_AF=0.3991;AFR_AF=0.2428;EUR_AF=0.4771;SAS_AF=0.2924;AA=C|||;VT=SNP
8	3804025	rs62481636	A	G	100	PASS	AC=453;AF=0.0904553;AN=5008;NS=2504;DP=18522;EAS_AF=0.0595;AMR_AF=0.1138;AFR_AF=0.0121;EUR_AF=0.1352;SAS_AF=0.1656;AA=A|||;VT=SNP
8	3804109	rs79575989	C	G	100	PASS	AC=395;AF=0.0788738;AN=5008;NS=2504;DP=17366;EAS_AF=0.1667;AMR_AF=0.085;AFR_AF=0.0779;EUR_AF=0.0139;SAS_AF=0.0521;AA=C|||;VT=SNP
8	3804179	rs62481637	T	C	100	PASS	AC=460;AF=0.091853;AN=5008;NS=2504;DP=17211;EAS_AF=0.0605;AMR_AF=0.1182;AFR_AF=0.0068;EUR_AF=0.1461;SAS_AF=0.1646;AA=T|||;VT=SNP
8	3804416	rs34793155	T	C	100	PASS	AC=438;AF=0.0874601;AN=5008;NS=2504;DP=16265;EAS_AF=0.0556;AMR_AF=0.1124;AFR_AF=0.0068;EUR_AF=0.1352;SAS_AF=0.1626;AA=T|||;VT=SNP
8	3804514	rs62481639	G	A	100	PASS	AC=2185;AF=0.436302;AN=5008;NS=2504;DP=15169;EAS_AF=0.4504;AMR_AF=0.4107;AFR_AF=0.4917;EUR_AF=0.3171;SAS_AF=0.4877;AA=A|||;VT=SNP
8	3804649	rs74527684	G	A	100	PASS	AC=990;AF=0.197684;AN=5008;NS=2504;DP=15779;EAS_AF=0.1706;AMR_AF=0.1398;AFR_AF=0.3638;EUR_AF=0.0835;SAS_AF=0.1595;AA=G|||;VT=SNP
8	3804807	rs34463230	T	C	100	PASS	AC=2183;AF=0.435903;AN=5008;NS=2504;DP=16925;EAS_AF=0.4514;AMR_AF=0.4092;AFR_AF=0.4917;EUR_AF=0.3121;SAS_AF=0.4908;AA=C|||;VT=SNP
8	3804818	rs34859339	C	G	100	PASS	AC=2098;AF=0.41893;AN=5008;NS=2504;DP=16922;EAS_AF=0.4226;AMR_AF=0.3329;AFR_AF=0.4909;EUR_AF=0.3111;SAS_AF=0.4898;AA=G|||;VT=SNP
8	3805283	rs73509606	T	C	100	PASS	AC=1069;AF=0.213458;AN=5008;NS=2504;DP=16621;EAS_AF=0.1815;AMR_AF=0.1441;AFR_AF=0.4107;EUR_AF=0.0835;SAS_AF=0.1626;AA=T|||;VT=SNP
8	3805449	rs73509608	T	C	100	PASS	AC=1728;AF=0.345048;AN=5008;NS=2504;DP=15040;EAS_AF=0.3998;AMR_AF=0.2939;AFR_AF=0.466;EUR_AF=0.1809;SAS_AF=0.3303;AA=C|||;VT=SNP
8	3805580	rs78301486	T	A	100	PASS	AC=537;AF=0.107228;AN=5008;NS=2504;DP=15153;EAS_AF=0.1994;AMR_AF=0.0648;AFR_AF=0.0227;EUR_AF=0.0974;SAS_AF=0.1667;AA=T|||;VT=SNP
8	3805838	rs2627518	A	G	100	PASS	AC=1816;AF=0.36262;AN=5008;NS=2504;DP=13405;EAS_AF=0.3323;AMR_AF=0.4467;AFR_AF=0.2587;EUR_AF=0.5408;SAS_AF=0.2914;AA=A|||;VT=SNP
8	3805936	rs78686726	A	G	100	PASS	AC=76;AF=0.0151757;AN=5008;NS=2504;DP=12063;EAS_AF=0.0248;AMR_AF=0.0101;AFR_AF=0;EUR_AF=0.0318;SAS_AF=0.0123;AA=A|||;VT=SNP
8	3806508	rs2954647	G	C	100	PASS	AC=517;AF=0.103235;AN=5008;NS=2504;DP=14141;EAS_AF=0.0565;AMR_AF=0.1542;AFR_AF=0.0083;EUR_AF=0.1789;SAS_AF=0.1656;AA=G|||;VT=SNP
8	3806794	rs2740868	T	C	100	PASS	AC=4148;AF=0.828275;AN=5008;NS=2504;DP=15677;EAS_AF=0.756;AMR_AF=0.7839;AFR_AF=0.9221;EUR_AF=0.8519;SAS_AF=0.7832;AA=C|||;VT=SNP
8	3806827	rs2688293	A	C	100	PASS	AC=4624;AF=0.923323;AN=5008;NS=2504;DP=15585;EAS_AF=0.9435;AMR_AF=0.8963;AFR_AF=0.9728;EUR_AF=0.9006;SAS_AF=0.8783;AA=C|||;VT=SNP
8	3806838	rs58128877	C	T	100	PASS	AC=1481;AF=0.295727;AN=5008;NS=2504;DP=15667;EAS_AF=0.3651;AMR_AF=0.2046;AFR_AF=0.3631;EUR_AF=0.1789;SAS_AF=0.318;AA=c|||;VT=SNP
8	3806885	rs11779200	C	T	100	PASS	AC=1389;AF=0.277356;AN=5008;NS=2504;DP=15351;EAS_AF=0.3601;AMR_AF=0.1844;AFR_AF=0.3601;EUR_AF=0.1213;SAS_AF=0.3067;AA=C|||;VT=SNP
8	3806906	rs11779218	C	T	100	PASS	AC=1484;AF=0.296326;AN=5008;NS=2504;DP=15761;EAS_AF=0.3631;AMR_AF=0.2032;AFR_AF=0.3654;EUR_AF=0.1789;SAS_AF=0.3211;AA=T|||;VT=SNP
8	3806925	rs11779222	C	A	100	PASS	AC=1483;AF=0.296126;AN=5008;NS=2504;DP=16775;EAS_AF=0.3661;AMR_AF=0.2046;AFR_AF=0.3631;EUR_AF=0.1789;SAS_AF=0.319;AA=C|||;VT=SNP
8	3806977	rs11785867	G	C	100	PASS	AC=1746;AF=0.348642;AN=5008;NS=2504;DP=17907;EAS_AF=0.3681;AMR_AF=0.2089;AFR_AF=0.556;EUR_AF=0.1799;SAS_AF=0.3211;AA=G|||;VT=SNP
8	3807177	rs2975395	C	T	100	PASS	AC=498;AF=0.0994409;AN=5008;NS=2504;DP=18932;EAS_AF=0.0565;AMR_AF=0.1412;AFR_AF=0.0265;EUR_AF=0.16;SAS_AF=0.1503;AA=a|||;VT=SNP
8	3807319	rs2740867	C	G	100	PASS	AC=4746;AF=0.947684;AN=5008;NS=2504;DP=18952;EAS_AF=0.9504;AMR_AF=0.928;AFR_AF=0.9955;EUR_AF=0.9473;SAS_AF=0.8947;AA=G|||;VT=SNP
8	3807528	rs6984912	C	T	100	PASS	AC=1520;AF=0.303514;AN=5008;NS=2504;DP=20269;EAS_AF=0.377;AMR_AF=0.1599;AFR_AF=0.4327;EUR_AF=0.2068;SAS_AF=0.2546;AA=C|||;VT=SNP
8	3807553	rs11786061	G	A	100	PASS	AC=905;AF=0.180711;AN=5008;NS=2504;DP=20822;EAS_AF=0.3482;AMR_AF=0.1254;AFR_AF=0.0303;EUR_AF=0.2087;SAS_AF=0.2219;AA=G|||;VT=SNP
8	3807667	rs2627515	C	T	100	PASS	AC=2994;AF=0.597843;AN=5008;NS=2504;DP=19983;EAS_AF=0.5516;AMR_AF=0.7061;AFR_AF=0.4894;EUR_AF=0.7316;SAS_AF=0.5777;AA=C|||;VT=SNP
8	3807730	rs6984122	G	C	100	PASS	AC=1231;AF=0.245807;AN=5008;NS=2504;DP=20511;EAS_AF=0.3929;AMR_AF=0.2003;AFR_AF=0.1233;EUR_AF=0.2217;SAS_AF=0.317;AA=C|||;VT=SNP
8	3807747	rs10780168	G	T	100	PASS	AC=1169;AF=0.233427;AN=5008;NS=2504;DP=20295;EAS_AF=0.378;AMR_AF=0.1931;AFR_AF=0.1067;EUR_AF=0.2227;SAS_AF=0.2955;AA=G|||;VT=SNP
8	3807818	rs17401217	A	G	100	PASS	AC=491;AF=0.0980431;AN=5008;NS=2504;DP=19222;EAS_AF=0.0625;AMR_AF=0.1225;AFR_AF=0.0189;EUR_AF=0.1402;SAS_AF=0.181;AA=A|||;VT=SNP
8	3807826	rs2740866	G	A	100	PASS	AC=1559;AF=0.311302;AN=5008;NS=2504;DP=19324;EAS_AF=0.247;AMR_AF=0.3689;AFR_AF=0.382;EUR_AF=0.3241;SAS_AF=0.228;AA=A|||;VT=SNP
8	3807861	rs11136684	C	T	100	PASS	AC=1166;AF=0.232827;AN=5008;NS=2504;DP=19159;EAS_AF=0.3879;AMR_AF=0.1888;AFR_AF=0.118;EUR_AF=0.2117;SAS_AF=0.2812;AA=T|||;VT=SNP
8	3807907	rs2627514	C	G	100	PASS	AC=2431;AF=0.485423;AN=5008;NS=2504;DP=18877;EAS_AF=0.4157;AMR_AF=0.3602;AFR_AF=0.6657;EUR_AF=0.4254;SAS_AF=0.4642;AA=G|||;VT=SNP
8	3807919	rs11136685	G	C	100	PASS	AC=1101;AF=0.219848;AN=5008;NS=2504;DP=18504;EAS_AF=0.4266;AMR_AF=0.1801;AFR_AF=0.0348;EUR_AF=0.2107;SAS_AF=0.2945;AA=G|||;VT=SNP
8	3807943	rs2740865	G	A	100	PASS	AC=1825;AF=0.364417;AN=5008;NS=2504;DP=18506;EAS_AF=0.3899;AMR_AF=0.2608;AFR_AF=0.4478;EUR_AF=0.2903;SAS_AF=0.3753;AA=A|||;VT=SNP
8	3808005	rs756094	C	T	100	PASS	AC=871;AF=0.173922;AN=5008;NS=2504;DP=18461;EAS_AF=0.004;AMR_AF=0.0865;AFR_AF=0.4932;EUR_AF=0.0775;SAS_AF=0.0787;AA=C|||;VT=SNP
8	3808039	rs756095	G	A	100	PASS	AC=1691;AF=0.33766;AN=5008;NS=2504;DP=18551;EAS_AF=0.499;AMR_AF=0.4236;AFR_AF=0.1952;EUR_AF=0.3469;SAS_AF=0.2935;AA=A|||;VT=SNP
8	3808071	rs756092	A	G	100	PASS	AC=1896;AF=0.378594;AN=5008;NS=2504;DP=18363;EAS_AF=0.494;AMR_AF=0.4265;AFR_AF=0.348;EUR_AF=0.3221;SAS_AF=0.3252;AA=G|||;VT=SNP
8	3808223	rs756093	A	T	100	PASS	AC=1788;AF=0.357029;AN=5008;NS=2504;DP=16969;EAS_AF=0.2073;AMR_AF=0.3689;AFR_AF=0.4841;EUR_AF=0.3757;SAS_AF=0.3119;AA=T|||;VT=SNP
8	3808482	rs2740863	C	T	100	PASS	AC=613;AF=0.122404;AN=5008;NS=2504;DP=14577;EAS_AF=0.1419;AMR_AF=0.111;AFR_AF=0.0908;EUR_AF=0.1282;SAS_AF=0.1472;AA=C|||;VT=SNP
8	3808802	rs940145	T	C	100	PASS	AC=1052;AF=0.210064;AN=5008;NS=2504;DP=14495;EAS_AF=0.2867;AMR_AF=0.3256;AFR_AF=0.1044;EUR_AF=0.2584;SAS_AF=0.1421;AA=T|||;VT=SNP
8	3808868	rs2740862	G	A	100	PASS	AC=2286;AF=0.45647;AN=5008;NS=2504;DP=16239;EAS_AF=0.2788;AMR_AF=0.4481;AFR_AF=0.6188;EUR_AF=0.4622;SAS_AF=0.4202;AA=A|||;VT=SNP
8	3808927	rs2912292	G	A	100	PASS	AC=1127;AF=0.22504;AN=5008;NS=2504;DP=16006;EAS_AF=0.0724;AMR_AF=0.3084;AFR_AF=0.2065;EUR_AF=0.3231;SAS_AF=0.2474;AA=G|||;VT=SNP
8	3809397	rs2554513	A	G	100	PASS	AC=996;AF=0.198882;AN=5008;NS=2504;DP=13849;EAS_AF=0.2579;AMR_AF=0.3256;AFR_AF=0.1036;EUR_AF=0.2535;SAS_AF=0.1207;AA=A|||;VT=SNP
8	3809504	rs11136687	T	A	100	PASS	AC=1154;AF=0.230431;AN=5008;NS=2504;DP=15340;EAS_AF=0.377;AMR_AF=0.183;AFR_AF=0.0855;EUR_AF=0.2117;SAS_AF=0.3282;AA=T|||;VT=SNP
8	3809657	rs2627512	A	T	100	PASS	AC=4576;AF=0.913738;AN=5008;NS=2504;DP=15317;EAS_AF=0.9474;AMR_AF=0.9597;AFR_AF=0.8684;EUR_AF=0.9264;SAS_AF=0.8947;AA=T|||;VT=SNP
8	3809681	rs2740861	C	T	100	PASS	AC=707;AF=0.141174;AN=5008;NS=2504;DP=14998;EAS_AF=0.1399;AMR_AF=0.121;AFR_AF=0.1445;EUR_AF=0.1362;SAS_AF=0.1575;AA=C|||;VT=SNP
8	3809788	rs2740860	A	C	100	PASS	AC=718;AF=0.143371;AN=5008;NS=2504;DP=14737;EAS_AF=0.1399;AMR_AF=0.1239;AFR_AF=0.1475;EUR_AF=0.1402;SAS_AF=0.1585;AA=A|||;VT=SNP
8	3809910	rs2980779	T	C	100	PASS	AC=1133;AF=0.226238;AN=5008;NS=2504;DP=17570;EAS_AF=0.0714;AMR_AF=0.3026;AFR_AF=0.2262;EUR_AF=0.3052;SAS_AF=0.2505;AA=T|||;VT=SNP
8	3810230	rs2627511	G	C	100	PASS	AC=733;AF=0.146366;AN=5008;NS=2504;DP=15926;EAS_AF=0.1409;AMR_AF=0.1239;AFR_AF=0.1475;EUR_AF=0.1551;SAS_AF=0.1575;AA=G|||;VT=SNP
8	3810281	rs2627510	T	C	100	PASS	AC=654;AF=0.130591;AN=5008;NS=2504;DP=16497;EAS_AF=0.1409;AMR_AF=0.1196;AFR_AF=0.0923;EUR_AF=0.1521;SAS_AF=0.1575;AA=T|||;VT=SNP
8	3810481	rs2554512	A	G	100	PASS	AC=1688;AF=0.337061;AN=5008;NS=2504;DP=14224;EAS_AF=0.2589;AMR_AF=0.3487;AFR_AF=0.6225;EUR_AF=0.2416;SAS_AF=0.1217;AA=A|||;VT=SNP
8	3810573	rs2740858	T	A	100	PASS	AC=3538;AF=0.70647;AN=5008;NS=2504;DP=13113;EAS_AF=0.5645;AMR_AF=0.7781;AFR_AF=0.8767;EUR_AF=0.7137;SAS_AF=0.5644;AA=T|||;VT=SNP
8	3810621	rs2740857	A	C	100	PASS	AC=718;AF=0.143371;AN=5008;NS=2504;DP=12850;EAS_AF=0.1399;AMR_AF=0.1239;AFR_AF=0.1475;EUR_AF=0.1412;SAS_AF=0.1575;AA=A|||;VT=SNP
8	3810717	rs2262209	C	A	100	PASS	AC=1418;AF=0.283147;AN=5008;NS=2504;DP=13008;EAS_AF=0.252;AMR_AF=0.3386;AFR_AF=0.4266;EUR_AF=0.2445;SAS_AF=0.1217;AA=C|||;VT=SNP
8	3810975	rs2407190	G	C	100	PASS	AC=1456;AF=0.290735;AN=5008;NS=2504;DP=14834;EAS_AF=0.2718;AMR_AF=0.3444;AFR_AF=0.4312;EUR_AF=0.2495;SAS_AF=0.1247;AA=G|||;VT=SNP
8	3810996	rs2407191	G	C	100	PASS	AC=3544;AF=0.707668;AN=5008;NS=2504;DP=14696;EAS_AF=0.5744;AMR_AF=0.781;AFR_AF=0.8714;EUR_AF=0.7167;SAS_AF=0.5624;AA=G|||;VT=SNP
8	3811284	rs2554509	A	G	100	PASS	AC=1684;AF=0.336262;AN=5008;NS=2504;DP=15089;EAS_AF=0.2659;AMR_AF=0.3559;AFR_AF=0.6082;EUR_AF=0.2435;SAS_AF=0.1227;AA=G|||;VT=SNP
8	3811369	rs78803280	T	C	100	PASS	AC=195;AF=0.0389377;AN=5008;NS=2504;DP=17215;EAS_AF=0.0972;AMR_AF=0.0115;AFR_AF=0.0234;EUR_AF=0.0149;SAS_AF=0.044;AA=T|||;VT=SNP
8	3811613	rs75686376	G	A	100	PASS	AC=195;AF=0.0389377;AN=5008;NS=2504;DP=14827;EAS_AF=0.0972;AMR_AF=0.0115;AFR_AF=0.0234;EUR_AF=0.0149;SAS_AF=0.044;AA=G|||;VT=SNP
8	3811706	rs2627508	G	A	100	PASS	AC=559;AF=0.111621;AN=5008;NS=2504;DP=17332;EAS_AF=0.13;AMR_AF=0.1009;AFR_AF=0.093;EUR_AF=0.1173;SAS_AF=0.1196;AA=G|||;VT=SNP
8	3811812	rs2930382	G	A	100	PASS	AC=943;AF=0.188299;AN=5008;NS=2504;DP=17736;EAS_AF=0.0714;AMR_AF=0.3084;AFR_AF=0.0416;EUR_AF=0.3479;SAS_AF=0.2577;AA=G|||;VT=SNP
8	3811838	rs2688334	C	T	100	PASS	AC=1162;AF=0.232029;AN=5008;NS=2504;DP=17654;EAS_AF=0.247;AMR_AF=0.3084;AFR_AF=0.3162;EUR_AF=0.1839;SAS_AF=0.0982;AA=T|||;VT=SNP
8	3811907	rs2627507	C	T	100	PASS	AC=1103;AF=0.220248;AN=5008;NS=2504;DP=15813;EAS_AF=0.2411;AMR_AF=0.3098;AFR_AF=0.2769;EUR_AF=0.1829;SAS_AF=0.0971;AA=T|||;VT=SNP
8	3812090	rs73509621	C	T	100	PASS	AC=319;AF=0.0636981;AN=5008;NS=2504;DP=17867;EAS_AF=0.0506;AMR_AF=0.0231;AFR_AF=0.1097;EUR_AF=0.0209;SAS_AF=0.0879;AA=C|||;VT=SNP
8	3812446	rs66471853	T	C	100	PASS	AC=308;AF=0.0615016;AN=5008;NS=2504;DP=20011;EAS_AF=0.0248;AMR_AF=0.0706;AFR_AF=0.0386;EUR_AF=0.1093;SAS_AF=0.0746;AA=T|||;VT=SNP
8	3812810	rs66531571	C	T	100	PASS	AC=617;AF=0.123203;AN=5008;NS=2504;DP=20130;EAS_AF=0.0238;AMR_AF=0.0821;AFR_AF=0.2791;EUR_AF=0.0944;SAS_AF=0.0736;AA=C|||;VT=SNP
8	3812963	rs2627506	T	G	100	PASS	AC=4064;AF=0.811502;AN=5008;NS=2504;DP=19679;EAS_AF=0.9573;AMR_AF=0.7161;AFR_AF=0.8328;EUR_AF=0.7058;SAS_AF=0.8088;AA=G|||;VT=SNP
8	3813206	rs2688335	G	C	100	PASS	AC=2529;AF=0.504992;AN=5008;NS=2504;DP=18901;EAS_AF=0.7183;AMR_AF=0.5216;AFR_AF=0.2837;EUR_AF=0.4911;SAS_AF=0.5869;AA=G|||;VT=SNP
8	3813226	rs80118275	G	C	100	PASS	AC=185;AF=0.0369409;AN=5008;NS=2504;DP=18947;EAS_AF=0.0665;AMR_AF=0.0159;AFR_AF=0.0023;EUR_AF=0.0209;SAS_AF=0.0849;AA=G|||;VT=SNP
8	3813310	rs10503224	G	A	100	PASS	AC=628;AF=0.125399;AN=5008;NS=2504;DP=18932;EAS_AF=0.0248;AMR_AF=0.085;AFR_AF=0.2716;EUR_AF=0.1103;SAS_AF=0.0757;AA=G|||;VT=SNP
8	3813355	rs2740854	C	T	100	PASS	AC=674;AF=0.134585;AN=5008;NS=2504;DP=18505;EAS_AF=0.1925;AMR_AF=0.0994;AFR_AF=0.1286;EUR_AF=0.1074;SAS_AF=0.136;AA=C|||;VT=SNP
8	3813492	rs66497649	T	G	100	PASS	AC=525;AF=0.104832;AN=5008;NS=2504;DP=17000;EAS_AF=0.0248;AMR_AF=0.085;AFR_AF=0.1876;EUR_AF=0.1183;SAS_AF=0.0757;AA=T|||;VT=SNP
8	3813731	rs10503225	T	C	100	PASS	AC=650;AF=0.129792;AN=5008;NS=2504;DP=20902;EAS_AF=0.0248;AMR_AF=0.0879;AFR_AF=0.2821;EUR_AF=0.1163;SAS_AF=0.0757;AA=T|||;VT=SNP
8	3814060	rs2740853	G	A	100	PASS	AC=427;AF=0.0852636;AN=5008;NS=2504;DP=19730;EAS_AF=0.124;AMR_AF=0.0821;AFR_AF=0.0287;EUR_AF=0.0974;SAS_AF=0.1115;AA=G|||;VT=SNP
8	3814277	rs2740852	C	G	100	PASS	AC=955;AF=0.190695;AN=5008;NS=2504;DP=15937;EAS_AF=0.2857;AMR_AF=0.3141;AFR_AF=0.0961;EUR_AF=0.2078;SAS_AF=0.1155;AA=C|||;VT=SNP
8	3814320	rs2740851	T	C	100	PASS	AC=2580;AF=0.515176;AN=5008;NS=2504;DP=14573;EAS_AF=0.7401;AMR_AF=0.5231;AFR_AF=0.298;EUR_AF=0.4881;SAS_AF=0.5992;AA=T|||;VT=SNP
8	3814353	rs60055513	G	C	100	PASS	AC=616;AF=0.123003;AN=5008;NS=2504;DP=16249;EAS_AF=0.0248;AMR_AF=0.0879;AFR_AF=0.2579;EUR_AF=0.1133;SAS_AF=0.0767;AA=G|||;VT=SNP
8	3814378	rs2954646	G	C	100	PASS	AC=2586;AF=0.516374;AN=5008;NS=2504;DP=17544;EAS_AF=0.7411;AMR_AF=0.5216;AFR_AF=0.3018;EUR_AF=0.4901;SAS_AF=0.5982;AA=G|||;VT=SNP
8	3814480	rs35018211	C	T	100	PASS	AC=2588;AF=0.516773;AN=5008;NS=2504;DP=17756;EAS_AF=0.7381;AMR_AF=0.5245;AFR_AF=0.3048;EUR_AF=0.4881;SAS_AF=0.5992;AA=T|||;VT=SNP
8	3814493	rs2449821	C	T	100	PASS	AC=4049;AF=0.808506;AN=5008;NS=2504;DP=17766;EAS_AF=0.9573;AMR_AF=0.7176;AFR_AF=0.8154;EUR_AF=0.7107;SAS_AF=0.8108;AA=T|||;VT=SNP
8	3814534	rs67491609	A	T	100	PASS	AC=2588;AF=0.516773;AN=5008;NS=2504;DP=17255;EAS_AF=0.7401;AMR_AF=0.5231;AFR_AF=0.3048;EUR_AF=0.4881;SAS_AF=0.5982;AA=A|||;VT=SNP
8	3814649	rs2688337	G	T	100	PASS	AC=2588;AF=0.516773;AN=5008;NS=2504;DP=14888;EAS_AF=0.7401;AMR_AF=0.5231;AFR_AF=0.3048;EUR_AF=0.4861;SAS_AF=0.6002;AA=T|||;VT=SNP
8	3814747	rs2740849	T	C	100	PASS	AC=2562;AF=0.511581;AN=5008;NS=2504;DP=16640;EAS_AF=0.7411;AMR_AF=0.5231;AFR_AF=0.3048;EUR_AF=0.4632;SAS_AF=0.5961;AA=C|||;VT=SNP
8	3814751	rs2740848	A	G	100	PASS	AC=2593;AF=0.517772;AN=5008;NS=2504;DP=16642;EAS_AF=0.7411;AMR_AF=0.5259;AFR_AF=0.3048;EUR_AF=0.4881;SAS_AF=0.6002;AA=G|||;VT=SNP
8	3814767	rs55843326	G	C	100	PASS	AC=514;AF=0.102636;AN=5008;NS=2504;DP=17421;EAS_AF=0.0248;AMR_AF=0.085;AFR_AF=0.1838;EUR_AF=0.1133;SAS_AF=0.0746;AA=G|||;VT=SNP
8	3814796	rs7018099	T	A	100	PASS	AC=609;AF=0.121605;AN=5008;NS=2504;DP=17916;EAS_AF=0.0238;AMR_AF=0.0865;AFR_AF=0.2655;EUR_AF=0.1004;SAS_AF=0.0746;AA=T|||;VT=SNP
8	3814857	rs2740847	T	C	100	PASS	AC=2591;AF=0.517372;AN=5008;NS=2504;DP=17704;EAS_AF=0.7401;AMR_AF=0.5245;AFR_AF=0.3048;EUR_AF=0.4881;SAS_AF=0.6002;AA=T|||;VT=SNP
8	3814999	rs2259012	G	A	100	PASS	AC=4051;AF=0.808906;AN=5008;NS=2504;DP=14896;EAS_AF=0.9573;AMR_AF=0.7205;AFR_AF=0.8154;EUR_AF=0.7107;SAS_AF=0.8108;AA=A|||;VT=SNP
8	3815019	rs2740846	C	G	100	PASS	AC=1016;AF=0.202875;AN=5008;NS=2504;DP=14450;EAS_AF=0.3423;AMR_AF=0.3127;AFR_AF=0.0938;EUR_AF=0.2147;SAS_AF=0.1166;AA=C|||;VT=SNP
8	3815021	rs2688338	G	A	100	PASS	AC=2645;AF=0.528155;AN=5008;NS=2504;DP=14285;EAS_AF=0.7946;AMR_AF=0.5245;AFR_AF=0.3033;EUR_AF=0.4881;SAS_AF=0.6012;AA=A|||;VT=SNP
8	3815061	rs56335260	C	A	100	PASS	AC=610;AF=0.121805;AN=5008;NS=2504;DP=15190;EAS_AF=0.0248;AMR_AF=0.085;AFR_AF=0.2564;EUR_AF=0.1133;SAS_AF=0.0746;AA=C|||;VT=SNP
8	3815069	rs56011244	G	C	100	PASS	AC=610;AF=0.121805;AN=5008;NS=2504;DP=15283;EAS_AF=0.0248;AMR_AF=0.085;AFR_AF=0.2564;EUR_AF=0.1133;SAS_AF=0.0746;AA=g|||;VT=SNP
8	3815072	rs2688339	G	A	100	PASS	AC=2633;AF=0.525759;AN=5008;NS=2504;DP=15222;EAS_AF=0.7946;AMR_AF=0.5245;AFR_AF=0.295;EUR_AF=0.4881;SAS_AF=0.6002;AA=G|||;VT=SNP
8	3815273	rs55906500	G	C	100	PASS	AC=574;AF=0.114617;AN=5008;NS=2504;DP=16624;EAS_AF=0.0248;AMR_AF=0.0879;AFR_AF=0.2277;EUR_AF=0.1133;SAS_AF=0.0746;AA=G|||;VT=SNP
8	3815290	rs2740844	A	G	100	PASS	AC=2709;AF=0.540935;AN=5008;NS=2504;DP=16586;EAS_AF=0.7956;AMR_AF=0.5231;AFR_AF=0.351;EUR_AF=0.4881;SAS_AF=0.6022;AA=A|||;VT=SNP
8	3815570	rs2688340	G	A	100	PASS	AC=2695;AF=0.538139;AN=5008;NS=2504;DP=15979;EAS_AF=0.7956;AMR_AF=0.5231;AFR_AF=0.3419;EUR_AF=0.4871;SAS_AF=0.6012;AA=G|||;VT=SNP
8	3815773	rs2688341	G	A	100	PASS	AC=2644;AF=0.527955;AN=5008;NS=2504;DP=15086;EAS_AF=0.7956;AMR_AF=0.5231;AFR_AF=0.3033;EUR_AF=0.4871;SAS_AF=0.6012;AA=G|||;VT=SNP
8	3815790	rs2740843	T	C	100	PASS	AC=2705;AF=0.540136;AN=5008;NS=2504;DP=14223;EAS_AF=0.7956;AMR_AF=0.5231;AFR_AF=0.3495;EUR_AF=0.4871;SAS_AF=0.6012;AA=C|||;VT=SNP
8	3815937	rs2627500	G	A	100	PASS	AC=4086;AF=0.815895;AN=5008;NS=2504;DP=15293;EAS_AF=0.9573;AMR_AF=0.7219;AFR_AF=0.8434;EUR_AF=0.7087;SAS_AF=0.8098;AA=A|||;VT=SNP
8	3815938	rs2627499	T	A	100	PASS	AC=2694;AF=0.537939;AN=5008;NS=2504;DP=15359;EAS_AF=0.7956;AMR_AF=0.5231;AFR_AF=0.3411;EUR_AF=0.4871;SAS_AF=0.6012;AA=T|||;VT=SNP
8	3816062	rs2627498	T	C	100	PASS	AC=592;AF=0.118211;AN=5008;NS=2504;DP=16443;EAS_AF=0.1369;AMR_AF=0.1009;AFR_AF=0.1097;EUR_AF=0.1074;SAS_AF=0.1339;AA=T|||;VT=SNP
8	3816081	rs1996896	A	G	100	PASS	AC=2704;AF=0.539936;AN=5008;NS=2504;DP=16337;EAS_AF=0.7956;AMR_AF=0.5231;AFR_AF=0.3495;EUR_AF=0.4871;SAS_AF=0.6002;AA=A|||;VT=SNP
8	3816121	rs2740841	C	T	100	PASS	AC=592;AF=0.118211;AN=5008;NS=2504;DP=15680;EAS_AF=0.1369;AMR_AF=0.1009;AFR_AF=0.1097;EUR_AF=0.1074;SAS_AF=0.1339;AA=C|||;VT=SNP
8	3816191	rs1996897	T	C	100	PASS	AC=1669;AF=0.333267;AN=5008;NS=2504;DP=17055;EAS_AF=0.4613;AMR_AF=0.2061;AFR_AF=0.2322;EUR_AF=0.2793;SAS_AF=0.4836;AA=T|||;VT=SNP
8	3816265	rs1996899	G	C	100	PASS	AC=3622;AF=0.723243;AN=5008;NS=2504;DP=18005;EAS_AF=0.9335;AMR_AF=0.647;AFR_AF=0.6778;EUR_AF=0.6143;SAS_AF=0.7342;AA=C|||;VT=SNP
8	3816309	rs2627496	C	G	100	PASS	AC=2643;AF=0.527756;AN=5008;NS=2504;DP=18019;EAS_AF=0.7956;AMR_AF=0.5231;AFR_AF=0.3033;EUR_AF=0.4871;SAS_AF=0.6002;AA=G|||;VT=SNP
8	3816368	rs17068216	G	C	100	PASS	AC=1611;AF=0.321685;AN=5008;NS=2504;DP=19155;EAS_AF=0.4643;AMR_AF=0.2075;AFR_AF=0.1861;EUR_AF=0.2783;SAS_AF=0.4836;AA=G|||;VT=SNP
8	3816526	rs2740839	T	G	100	PASS	AC=3866;AF=0.771965;AN=5008;NS=2504;DP=14879;EAS_AF=0.9325;AMR_AF=0.6585;AFR_AF=0.8684;EUR_AF=0.5984;SAS_AF=0.7352;AA=G|||;VT=SNP
8	3816554	rs2627494	T	A	100	PASS	AC=2637;AF=0.526558;AN=5008;NS=2504;DP=15202;EAS_AF=0.7956;AMR_AF=0.5259;AFR_AF=0.295;EUR_AF=0.4901;SAS_AF=0.6002;AA=T|||;VT=SNP
8	3816857	rs2740837	C	G	100	PASS	AC=2713;AF=0.541733;AN=5008;NS=2504;DP=15701;EAS_AF=0.7946;AMR_AF=0.5317;AFR_AF=0.3502;EUR_AF=0.4901;SAS_AF=0.6002;AA=C|||;VT=SNP
8	3816956	rs149114716	G	C	100	PASS	AC=178;AF=0.0355431;AN=5008;NS=2504;DP=17010;EAS_AF=0.0615;AMR_AF=0.0159;AFR_AF=0.0008;EUR_AF=0.0219;SAS_AF=0.0838;AA=G|||;VT=SNP
8	3816978	rs2627492	G	A	100	PASS	AC=3519;AF=0.702676;AN=5008;NS=2504;DP=16845;EAS_AF=0.9325;AMR_AF=0.6369;AFR_AF=0.6195;EUR_AF=0.5954;SAS_AF=0.7352;AA=A|||;VT=SNP
8	3817015	rs2627491	C	T	100	PASS	AC=2648;AF=0.528754;AN=5008;NS=2504;DP=18026;EAS_AF=0.7956;AMR_AF=0.5259;AFR_AF=0.3033;EUR_AF=0.4901;SAS_AF=0.6002;AA=C|||;VT=SNP
8	3817033	rs2740836	C	G	100	PASS	AC=2648;AF=0.528754;AN=5008;NS=2504;DP=18888;EAS_AF=0.7956;AMR_AF=0.5259;AFR_AF=0.3033;EUR_AF=0.4901;SAS_AF=0.6002;AA=G|||;VT=SNP
8	3817065	rs2554508	A	G	100	PASS	AC=3615;AF=0.721845;AN=5008;NS=2504;DP=19954;EAS_AF=0.9325;AMR_AF=0.6499;AFR_AF=0.6831;EUR_AF=0.5984;SAS_AF=0.7352;AA=g|||;VT=SNP
8	3817116	rs2740835	T	C	100	PASS	AC=2652;AF=0.529553;AN=5008;NS=2504;DP=20703;EAS_AF=0.7956;AMR_AF=0.5259;AFR_AF=0.3064;EUR_AF=0.4901;SAS_AF=0.6002;AA=T|||;VT=SNP
8	3817191	rs2627490	G	A	100	PASS	AC=2648;AF=0.528754;AN=5008;NS=2504;DP=20004;EAS_AF=0.7956;AMR_AF=0.5259;AFR_AF=0.3033;EUR_AF=0.4901;SAS_AF=0.6002;AA=G|||;VT=SNP
8	3817268	rs2627489	T	G	100	PASS	AC=2649;AF=0.528954;AN=5008;NS=2504;DP=19229;EAS_AF=0.7956;AMR_AF=0.5259;AFR_AF=0.3033;EUR_AF=0.4911;SAS_AF=0.6002;AA=T|||;VT=SNP
8	3817314	rs2627488	T	A	100	PASS	AC=2649;AF=0.528954;AN=5008;NS=2504;DP=19177;EAS_AF=0.7956;AMR_AF=0.5259;AFR_AF=0.3033;EUR_AF=0.4911;SAS_AF=0.6002;AA=T|||;VT=SNP
8	3817372	rs2627487	T	A	100	PASS	AC=2647;AF=0.528554;AN=5008;NS=2504;DP=18758;EAS_AF=0.7956;AMR_AF=0.5259;AFR_AF=0.3033;EUR_AF=0.4891;SAS_AF=0.6002;AA=T|||;VT=SNP
8	3817502	rs2688342	A	G	100	PASS	AC=2650;AF=0.529153;AN=5008;NS=2504;DP=20256;EAS_AF=0.7956;AMR_AF=0.5259;AFR_AF=0.3033;EUR_AF=0.492;SAS_AF=0.6002;AA=G|||;VT=SNP
8	3818055	rs2627486	G	A	100	PASS	AC=2646;AF=0.528355;AN=5008;NS=2504;DP=13433;EAS_AF=0.7946;AMR_AF=0.5245;AFR_AF=0.3026;EUR_AF=0.4911;SAS_AF=0.6002;AA=A|||;VT=SNP
8	3818127	rs2627485	T	G	100	PASS	AC=2651;AF=0.529353;AN=5008;NS=2504;DP=12541;EAS_AF=0.7956;AMR_AF=0.5303;AFR_AF=0.3026;EUR_AF=0.4911;SAS_AF=0.6002;AA=T|||;VT=SNP
8	3818193	rs2688343	T	C	100	PASS	AC=710;AF=0.141773;AN=5008;NS=2504;DP=10964;EAS_AF=0.1379;AMR_AF=0.1023;AFR_AF=0.1967;EUR_AF=0.1083;SAS_AF=0.1339;AA=T|||;VT=SNP
8	3818209	rs73492649	G	C	100	PASS	AC=1641;AF=0.327676;AN=5008;NS=2504;DP=10450;EAS_AF=0.5496;AMR_AF=0.2205;AFR_AF=0.1649;EUR_AF=0.2575;SAS_AF=0.4673;AA=G|||;VT=SNP
8	3818269	rs73492650	T	C	100	PASS	AC=1736;AF=0.346645;AN=5008;NS=2504;DP=9609;EAS_AF=0.5427;AMR_AF=0.2161;AFR_AF=0.208;EUR_AF=0.2753;SAS_AF=0.498;AA=T|||;VT=SNP
8	3818311	rs2627484	G	A	100	PASS	AC=913;AF=0.182308;AN=5008;NS=2504;DP=9610;EAS_AF=0.252;AMR_AF=0.3141;AFR_AF=0.0938;EUR_AF=0.2157;SAS_AF=0.1022;AA=G|||;VT=SNP
8	3818422	rs2740834	A	C	100	PASS	AC=2656;AF=0.530351;AN=5008;NS=2504;DP=10981;EAS_AF=0.7956;AMR_AF=0.5331;AFR_AF=0.3026;EUR_AF=0.494;SAS_AF=0.6002;AA=A|||;VT=SNP
8	3818621	rs719648	C	T	100	PASS	AC=624;AF=0.124601;AN=5008;NS=2504;DP=12633;EAS_AF=0.1399;AMR_AF=0.0965;AFR_AF=0.1339;EUR_AF=0.1074;SAS_AF=0.1339;AA=C|||;VT=SNP
8	3818814	rs2407193	G	C	100	PASS	AC=1107;AF=0.221046;AN=5008;NS=2504;DP=14363;EAS_AF=0.3214;AMR_AF=0.3444;AFR_AF=0.0938;EUR_AF=0.2575;SAS_AF=0.1646;AA=G|||;VT=SNP
8	3818876	rs2740830	G	A	100	PASS	AC=355;AF=0.0708866;AN=5008;NS=2504;DP=15422;EAS_AF=0.0675;AMR_AF=0.0735;AFR_AF=0.0227;EUR_AF=0.0974;SAS_AF=0.1104;AA=G|||;VT=SNP
8	3819083	rs2554506	C	T	100	PASS	AC=1139;AF=0.227436;AN=5008;NS=2504;DP=16553;EAS_AF=0.3214;AMR_AF=0.3487;AFR_AF=0.1165;EUR_AF=0.2575;SAS_AF=0.1636;AA=C|||;VT=SNP
8	3819123	rs11136688	A	G	100	PASS	AC=1679;AF=0.335264;AN=5008;NS=2504;DP=16668;EAS_AF=0.4722;AMR_AF=0.2104;AFR_AF=0.2337;EUR_AF=0.2744;SAS_AF=0.4826;AA=A|||;VT=SNP
8	3819172	rs2740829	T	A	100	PASS	AC=671;AF=0.133986;AN=5008;NS=2504;DP=17071;EAS_AF=0.1389;AMR_AF=0.0994;AFR_AF=0.1687;EUR_AF=0.1074;SAS_AF=0.1339;AA=T|||;VT=SNP
8	3819234	rs2627483	C	T	100	PASS	AC=4402;AF=0.878994;AN=5008;NS=2504;DP=18016;EAS_AF=0.9573;AMR_AF=0.781;AFR_AF=0.9766;EUR_AF=0.7704;SAS_AF=0.8476;AA=T|||;VT=SNP
8	3819330	rs2740828	G	C	100	PASS	AC=3516;AF=0.702077;AN=5008;NS=2504;DP=17131;EAS_AF=0.9325;AMR_AF=0.6643;AFR_AF=0.5363;EUR_AF=0.6392;SAS_AF=0.7802;AA=C|||;VT=SNP
8	3819578	rs2140340	G	A	100	PASS	AC=362;AF=0.0722843;AN=5008;NS=2504;DP=20382;EAS_AF=0.0694;AMR_AF=0.0735;AFR_AF=0.0272;EUR_AF=0.0984;SAS_AF=0.1084;AA=G|||;VT=SNP
8	3819635	rs2140341	T	G	100	PASS	AC=3517;AF=0.702276;AN=5008;NS=2504;DP=20348;EAS_AF=0.9325;AMR_AF=0.6628;AFR_AF=0.5363;EUR_AF=0.6412;SAS_AF=0.7802;AA=G|||;VT=SNP
8	3819733	rs2740825	T	C	100	PASS	AC=2763;AF=0.551717;AN=5008;NS=2504;DP=21367;EAS_AF=0.7966;AMR_AF=0.562;AFR_AF=0.3041;EUR_AF=0.5318;SAS_AF=0.6472;AA=T|||;VT=SNP
8	3820138	rs1991280	C	G	100	PASS	AC=3548;AF=0.708466;AN=5008;NS=2504;DP=20207;EAS_AF=0.9345;AMR_AF=0.6628;AFR_AF=0.5537;EUR_AF=0.6431;SAS_AF=0.7843;AA=G|||;VT=SNP
8	3820222	rs2740824	G	C	100	PASS	AC=700;AF=0.139776;AN=5008;NS=2504;DP=17904;EAS_AF=0.1389;AMR_AF=0.0965;AFR_AF=0.1906;EUR_AF=0.1093;SAS_AF=0.1339;AA=G|||;VT=SNP
8	3820332	rs1991279	A	G	100	PASS	AC=2552;AF=0.509585;AN=5008;NS=2504;DP=18849;EAS_AF=0.7232;AMR_AF=0.5303;AFR_AF=0.2912;EUR_AF=0.494;SAS_AF=0.5859;AA=A|||;VT=SNP
8	3820444	rs12679322	C	T	100	PASS	AC=172;AF=0.034345;AN=5008;NS=2504;DP=18576;EAS_AF=0.0625;AMR_AF=0.0159;AFR_AF=0.0023;EUR_AF=0.0219;SAS_AF=0.0746;AA=C|||;VT=SNP
8	3820694	rs2627482	C	T	100	PASS	AC=3693;AF=0.73742;AN=5008;NS=2504;DP=17262;EAS_AF=0.9335;AMR_AF=0.6643;AFR_AF=0.6694;EUR_AF=0.6412;SAS_AF=0.7781;AA=T|||;VT=SNP
8	3820991	rs2627481	A	G	100	PASS	AC=2552;AF=0.509585;AN=5008;NS=2504;DP=14630;EAS_AF=0.7252;AMR_AF=0.5274;AFR_AF=0.2943;EUR_AF=0.4901;SAS_AF=0.5859;AA=A|||;VT=SNP
8	3821836	rs2688346	A	G	100	PASS	AC=655;AF=0.130791;AN=5008;NS=2504;DP=17481;EAS_AF=0.1379;AMR_AF=0.1009;AFR_AF=0.1415;EUR_AF=0.1223;SAS_AF=0.1391;AA=a|||;VT=SNP
8	3821846	rs2627480	T	C	100	PASS	AC=734;AF=0.146565;AN=5008;NS=2504;DP=17484;EAS_AF=0.1389;AMR_AF=0.1037;AFR_AF=0.1997;EUR_AF=0.1213;SAS_AF=0.1391;AA=C|||;VT=SNP
8	3821903	rs2627479	C	T	100	PASS	AC=3998;AF=0.798323;AN=5008;NS=2504;DP=17230;EAS_AF=0.9335;AMR_AF=0.6816;AFR_AF=0.8986;EUR_AF=0.6342;SAS_AF=0.7751;AA=T|||;VT=SNP
8	3822371	rs71521893	T	C	100	PASS	AC=229;AF=0.0457268;AN=5008;NS=2504;DP=16588;EAS_AF=0.0794;AMR_AF=0.0346;AFR_AF=0.0144;EUR_AF=0.0427;SAS_AF=0.0644;AA=T|||;VT=SNP
8	3822900	rs2627478	C	T	100	PASS	AC=3996;AF=0.797923;AN=5008;NS=2504;DP=15644;EAS_AF=0.9335;AMR_AF=0.6816;AFR_AF=0.8926;EUR_AF=0.6372;SAS_AF=0.7781;AA=T|||;VT=SNP
8	3822916	rs12680491	T	C	100	PASS	AC=1773;AF=0.354034;AN=5008;NS=2504;DP=15728;EAS_AF=0.5486;AMR_AF=0.232;AFR_AF=0.2307;EUR_AF=0.2833;SAS_AF=0.4796;AA=T|||;VT=SNP
8	3823104	rs2740823	T	A	100	PASS	AC=367;AF=0.0732827;AN=5008;NS=2504;DP=15760;EAS_AF=0.0685;AMR_AF=0.0764;AFR_AF=0.0174;EUR_AF=0.1083;SAS_AF=0.1155;AA=T|||;VT=SNP
8	3823285	rs2554504	A	G	100	PASS	AC=2773;AF=0.553714;AN=5008;NS=2504;DP=12498;EAS_AF=0.6746;AMR_AF=0.3559;AFR_AF=0.556;EUR_AF=0.4414;SAS_AF=0.682;AA=a|||;VT=SNP
8	3823306	rs35175707	A	G	100	PASS	AC=1695;AF=0.338458;AN=5008;NS=2504;DP=13133;EAS_AF=0.4544;AMR_AF=0.2075;AFR_AF=0.295;EUR_AF=0.2525;SAS_AF=0.4591;AA=A|||;VT=SNP
8	3823311	rs71521894	T	G	100	PASS	AC=247;AF=0.0493211;AN=5008;NS=2504;DP=13295;EAS_AF=0.0813;AMR_AF=0.0346;AFR_AF=0.025;EUR_AF=0.0437;SAS_AF=0.0654;AA=T|||;VT=SNP
8	3823383	rs2627475	C	T	100	PASS	AC=643;AF=0.128395;AN=5008;NS=2504;DP=14924;EAS_AF=0.1369;AMR_AF=0.0994;AFR_AF=0.1362;EUR_AF=0.1183;SAS_AF=0.1401;AA=C|||;VT=SNP
8	3823740	rs2688347	T	C	100	PASS	AC=4025;AF=0.803714;AN=5008;NS=2504;DP=15121;EAS_AF=0.9345;AMR_AF=0.6859;AFR_AF=0.9002;EUR_AF=0.6521;SAS_AF=0.7781;AA=C|||;VT=SNP
8	3824516	rs2407194	C	T	100	PASS	AC=1066;AF=0.212859;AN=5008;NS=2504;DP=16932;EAS_AF=0.2569;AMR_AF=0.3228;AFR_AF=0.2186;EUR_AF=0.2008;SAS_AF=0.0941;AA=C|||;VT=SNP
8	3824530	rs2627473	T	C	100	PASS	AC=3130;AF=0.625;AN=5008;NS=2504;DP=16900;EAS_AF=0.7976;AMR_AF=0.572;AFR_AF=0.5961;EUR_AF=0.5159;SAS_AF=0.636;AA=T|||;VT=SNP
8	3824671	rs2627472	C	T	100	PASS	AC=3769;AF=0.752596;AN=5008;NS=2504;DP=19274;EAS_AF=0.9335;AMR_AF=0.67;AFR_AF=0.73;EUR_AF=0.6342;SAS_AF=0.7771;AA=T|||;VT=SNP
8	3824735	rs2627471	T	C	100	PASS	AC=3131;AF=0.6252;AN=5008;NS=2504;DP=19901;EAS_AF=0.7976;AMR_AF=0.5706;AFR_AF=0.5961;EUR_AF=0.5169;SAS_AF=0.637;AA=T|||;VT=SNP
8	3824773	rs2627470	T	C	100	PASS	AC=2042;AF=0.407748;AN=5008;NS=2504;DP=19327;EAS_AF=0.4851;AMR_AF=0.4654;AFR_AF=0.3812;EUR_AF=0.3897;SAS_AF=0.3415;AA=T|||;VT=SNP
8	3824825	rs2554503	C	G	100	PASS	AC=659;AF=0.131589;AN=5008;NS=2504;DP=18805;EAS_AF=0.1359;AMR_AF=0.0994;AFR_AF=0.1354;EUR_AF=0.1183;SAS_AF=0.1585;AA=C|||;VT=SNP
8	3824996	rs7001755	A	G	100	PASS	AC=2800;AF=0.559105;AN=5008;NS=2504;DP=18344;EAS_AF=0.7063;AMR_AF=0.5288;AFR_AF=0.5696;EUR_AF=0.4473;SAS_AF=0.5297;AA=A|||;VT=SNP
8	3825051	rs2554502	C	A	100	PASS	AC=3100;AF=0.61901;AN=5008;NS=2504;DP=19483;EAS_AF=0.7956;AMR_AF=0.5706;AFR_AF=0.5893;EUR_AF=0.5149;SAS_AF=0.6186;AA=c|||;VT=SNP
8	3825101	rs11785940	T	C	100	PASS	AC=311;AF=0.0621006;AN=5008;NS=2504;DP=20110;EAS_AF=0.0913;AMR_AF=0.0418;AFR_AF=0.0265;EUR_AF=0.0676;SAS_AF=0.089;AA=T|||;VT=SNP
8	3825199	rs2627468	G	A	100	PASS	AC=1071;AF=0.213858;AN=5008;NS=2504;DP=18350;EAS_AF=0.2589;AMR_AF=0.3228;AFR_AF=0.2186;EUR_AF=0.2028;SAS_AF=0.0951;AA=G|||;VT=SNP
8	3825317	rs2688349	T	C	100	PASS	AC=2789;AF=0.556909;AN=5008;NS=2504;DP=18058;EAS_AF=0.7004;AMR_AF=0.5288;AFR_AF=0.5651;EUR_AF=0.4483;SAS_AF=0.5297;AA=T|||;VT=SNP
8	3825821	rs1474317	C	A	100	PASS	AC=1495;AF=0.298522;AN=5008;NS=2504;DP=15658;EAS_AF=0.4474;AMR_AF=0.2032;AFR_AF=0.1649;EUR_AF=0.2455;SAS_AF=0.4479;AA=-|||;VT=SNP
8	3825835	rs2407195	G	A	100	PASS	AC=1296;AF=0.258786;AN=5008;NS=2504;DP=14765;EAS_AF=0.3502;AMR_AF=0.3545;AFR_AF=0.2201;EUR_AF=0.2465;SAS_AF=0.1616;AA=-|||;VT=SNP
8	3825844	rs1474318	G	T	100	PASS	AC=3026;AF=0.604233;AN=5008;NS=2504;DP=14333;EAS_AF=0.7966;AMR_AF=0.5605;AFR_AF=0.5613;EUR_AF=0.492;SAS_AF=0.6104;AA=G|||;VT=SNP
8	3826208	rs2407196	A	T	100	PASS	AC=3970;AF=0.792732;AN=5008;NS=2504;DP=19870;EAS_AF=0.9355;AMR_AF=0.6801;AFR_AF=0.8669;EUR_AF=0.6441;SAS_AF=0.7781;AA=T|||;VT=SNP
8	3826218	rs2407197	T	A	100	PASS	AC=1292;AF=0.257987;AN=5008;NS=2504;DP=19683;EAS_AF=0.3502;AMR_AF=0.3516;AFR_AF=0.2209;EUR_AF=0.2435;SAS_AF=0.1616;AA=T|||;VT=SNP
8	3826483	rs2627462	C	T	100	PASS	AC=854;AF=0.170527;AN=5008;NS=2504;DP=21029;EAS_AF=0.1379;AMR_AF=0.1167;AFR_AF=0.2375;EUR_AF=0.1551;SAS_AF=0.1677;AA=C|||;VT=SNP
8	3826518	rs2049308	C	A	100	PASS	AC=4389;AF=0.876398;AN=5008;NS=2504;DP=20441;EAS_AF=0.9593;AMR_AF=0.768;AFR_AF=0.9773;EUR_AF=0.7664;SAS_AF=0.8446;AA=a|||;VT=SNP
8	3826554	rs2627459	C	T	100	PASS	AC=814;AF=0.16254;AN=5008;NS=2504;DP=19251;EAS_AF=0.1379;AMR_AF=0.1153;AFR_AF=0.208;EUR_AF=0.1551;SAS_AF=0.1677;AA=C|||;VT=SNP
8	3826655	rs2627458	G	C	100	PASS	AC=843;AF=0.168331;AN=5008;NS=2504;DP=19329;EAS_AF=0.1389;AMR_AF=0.1153;AFR_AF=0.2284;EUR_AF=0.1561;SAS_AF=0.1677;AA=C|||;VT=SNP
8	3826730	rs2554651	A	C	100	PASS	AC=3880;AF=0.77476;AN=5008;NS=2504;DP=19535;EAS_AF=0.9375;AMR_AF=0.6758;AFR_AF=0.8056;EUR_AF=0.6362;SAS_AF=0.7781;AA=C|||;VT=SNP
8	3826853	rs2627457	G	C	100	PASS	AC=814;AF=0.16254;AN=5008;NS=2504;DP=19409;EAS_AF=0.1379;AMR_AF=0.1153;AFR_AF=0.208;EUR_AF=0.1551;SAS_AF=0.1677;AA=C|||;VT=SNP
8	3826860	rs2688351	G	C	100	PASS	AC=1278;AF=0.255192;AN=5008;NS=2504;DP=19491;EAS_AF=0.3393;AMR_AF=0.3401;AFR_AF=0.2277;EUR_AF=0.2416;SAS_AF=0.1595;AA=G|||;VT=SNP
8	3826867	rs2627456	A	G	100	PASS	AC=809;AF=0.161542;AN=5008;NS=2504;DP=19503;EAS_AF=0.1379;AMR_AF=0.1124;AFR_AF=0.2042;EUR_AF=0.1571;SAS_AF=0.1677;AA=A|||;VT=SNP
8	3827228	rs117933930	G	C	100	PASS	AC=167;AF=0.0333466;AN=5008;NS=2504;DP=17662;EAS_AF=0.0575;AMR_AF=0.013;AFR_AF=0.0008;EUR_AF=0.0229;SAS_AF=0.0777;AA=G|||;VT=SNP
8	3827337	rs2627455	G	A	100	PASS	AC=601;AF=0.120008;AN=5008;NS=2504;DP=16852;EAS_AF=0.1359;AMR_AF=0.0951;AFR_AF=0.1074;EUR_AF=0.1183;SAS_AF=0.1401;AA=G|||;VT=SNP
8	3827359	rs7845463	T	G	100	PASS	AC=1613;AF=0.322085;AN=5008;NS=2504;DP=17064;EAS_AF=0.4613;AMR_AF=0.2075;AFR_AF=0.2405;EUR_AF=0.2445;SAS_AF=0.4499;AA=T|||;VT=SNP
8	3827400	rs2257677	A	T	100	PASS	AC=3882;AF=0.77516;AN=5008;NS=2504;DP=16808;EAS_AF=0.9355;AMR_AF=0.6744;AFR_AF=0.8056;EUR_AF=0.6421;SAS_AF=0.7771;AA=T|||;VT=SNP
8	3827515	rs2627454	G	C	100	PASS	AC=1456;AF=0.290735;AN=5008;NS=2504;DP=18381;EAS_AF=0.3403;AMR_AF=0.3487;AFR_AF=0.3533;EUR_AF=0.2445;SAS_AF=0.1616;AA=G|||;VT=SNP
8	3827542	rs2554522	C	T	100	PASS	AC=600;AF=0.119808;AN=5008;NS=2504;DP=18632;EAS_AF=0.1369;AMR_AF=0.0951;AFR_AF=0.1059;EUR_AF=0.1183;SAS_AF=0.1401;AA=C|||;VT=SNP
8	3828077	rs2627453	G	A	100	PASS	AC=613;AF=0.122404;AN=5008;NS=2504;DP=18770;EAS_AF=0.1359;AMR_AF=0.0965;AFR_AF=0.1059;EUR_AF=0.1312;SAS_AF=0.1401;AA=G|||;VT=SNP
8	3828138	rs1529316	C	T	100	PASS	AC=3075;AF=0.614018;AN=5008;NS=2504;DP=18820;EAS_AF=0.7966;AMR_AF=0.562;AFR_AF=0.5976;EUR_AF=0.4891;SAS_AF=0.6135;AA=C|||;VT=SNP
8	3828155	rs1529317	T	A	100	PASS	AC=3959;AF=0.790535;AN=5008;NS=2504;DP=18745;EAS_AF=0.9345;AMR_AF=0.6816;AFR_AF=0.8646;EUR_AF=0.6332;SAS_AF=0.7812;AA=A|||;VT=SNP
8	3828371	rs57339387	T	A	100	PASS	AC=1490;AF=0.297524;AN=5008;NS=2504;DP=16459;EAS_AF=0.4474;AMR_AF=0.2032;AFR_AF=0.1649;EUR_AF=0.2435;SAS_AF=0.4448;AA=T|||;VT=SNP
8	3828508	rs111668744	G	T	100	PASS	AC=147;AF=0.029353;AN=5008;NS=2504;DP=16489;EAS_AF=0.003;AMR_AF=0.0259;AFR_AF=0.003;EUR_AF=0.0477;SAS_AF=0.0757;AA=G|||;VT=SNP
8	3828692	rs2627451	A	G	100	PASS	AC=988;AF=0.197284;AN=5008;NS=2504;DP=17363;EAS_AF=0.1964;AMR_AF=0.1297;AFR_AF=0.2171;EUR_AF=0.1759;SAS_AF=0.2413;AA=A|||;VT=SNP
8	3828722	rs2740817	C	T	100	PASS	AC=1372;AF=0.273962;AN=5008;NS=2504;DP=16782;EAS_AF=0.3532;AMR_AF=0.3559;AFR_AF=0.2716;EUR_AF=0.2485;SAS_AF=0.1636;AA=C|||;VT=SNP
8	3828824	rs2740816	C	T	100	PASS	AC=1358;AF=0.271166;AN=5008;NS=2504;DP=14708;EAS_AF=0.3383;AMR_AF=0.3559;AFR_AF=0.2685;EUR_AF=0.2485;SAS_AF=0.1687;AA=C|||;VT=SNP
8	3828983	rs2554624	A	G	100	PASS	AC=2914;AF=0.581869;AN=5008;NS=2504;DP=16737;EAS_AF=0.7411;AMR_AF=0.5504;AFR_AF=0.5915;EUR_AF=0.4682;SAS_AF=0.544;AA=A|||;VT=SNP
8	3829186	rs2554625	C	G	100	PASS	AC=4039;AF=0.80651;AN=5008;NS=2504;DP=14234;EAS_AF=0.9405;AMR_AF=0.683;AFR_AF=0.9039;EUR_AF=0.6481;SAS_AF=0.7873;AA=G|||;VT=SNP
8	3829190	rs2627450	G	A	100	PASS	AC=1361;AF=0.271765;AN=5008;NS=2504;DP=14275;EAS_AF=0.3373;AMR_AF=0.3573;AFR_AF=0.2738;EUR_AF=0.2485;SAS_AF=0.1646;AA=G|||;VT=SNP
8	3829195	rs2627449	A	G	100	PASS	AC=3955;AF=0.789736;AN=5008;NS=2504;DP=13712;EAS_AF=0.9405;AMR_AF=0.6801;AFR_AF=0.8404;EUR_AF=0.6501;SAS_AF=0.7873;AA=G|||;VT=SNP
8	3829247	rs2688353	G	A	100	PASS	AC=3970;AF=0.792732;AN=5008;NS=2504;DP=15062;EAS_AF=0.9395;AMR_AF=0.6787;AFR_AF=0.8911;EUR_AF=0.6392;SAS_AF=0.7474;AA=A|||;VT=SNP
8	3829316	rs2554627	A	C	100	PASS	AC=1401;AF=0.279752;AN=5008;NS=2504;DP=18019;EAS_AF=0.3413;AMR_AF=0.3602;AFR_AF=0.2753;EUR_AF=0.2614;SAS_AF=0.184;AA=A|||;VT=SNP
8	3829321	rs2740815	T	A	100	PASS	AC=760;AF=0.151757;AN=5008;NS=2504;DP=18108;EAS_AF=0.1944;AMR_AF=0.1081;AFR_AF=0.1271;EUR_AF=0.1262;SAS_AF=0.1984;AA=T|||;VT=SNP
8	3829648	rs35901751	C	T	100	PASS	AC=455;AF=0.0908546;AN=5008;NS=2504;DP=16193;EAS_AF=0.123;AMR_AF=0.0346;AFR_AF=0.1082;EUR_AF=0.0398;SAS_AF=0.1268;AA=C|||;VT=SNP
8	3829803	rs2627448	A	G	100	PASS	AC=4426;AF=0.883786;AN=5008;NS=2504;DP=18217;EAS_AF=0.9633;AMR_AF=0.7839;AFR_AF=0.9652;EUR_AF=0.7833;SAS_AF=0.8661;AA=G|||;VT=SNP
8	3830004	rs2740814	T	C	100	PASS	AC=3294;AF=0.657748;AN=5008;NS=2504;DP=17063;EAS_AF=0.8085;AMR_AF=0.5922;AFR_AF=0.6793;EUR_AF=0.5209;SAS_AF=0.6605;AA=T|||;VT=SNP
8	3830018	rs34959669	T	G	100	PASS	AC=1522;AF=0.303914;AN=5008;NS=2504;DP=17046;EAS_AF=0.4236;AMR_AF=0.1916;AFR_AF=0.2738;EUR_AF=0.2187;SAS_AF=0.3885;AA=T|||;VT=SNP
8	3830080	rs17068296	A	G	100	PASS	AC=363;AF=0.072484;AN=5008;NS=2504;DP=17060;EAS_AF=0.0595;AMR_AF=0.0303;AFR_AF=0.1135;EUR_AF=0.0308;SAS_AF=0.1033;AA=A|||;VT=SNP
8	3830337	rs11990330	G	C	100	PASS	AC=1476;AF=0.294728;AN=5008;NS=2504;DP=16811;EAS_AF=0.4087;AMR_AF=0.1902;AFR_AF=0.2632;EUR_AF=0.2187;SAS_AF=0.3722;AA=G|||;VT=SNP
8	3830372	rs77226519	A	G	100	PASS	AC=405;AF=0.0808706;AN=5008;NS=2504;DP=16837;EAS_AF=0.0595;AMR_AF=0.036;AFR_AF=0.1407;EUR_AF=0.0308;SAS_AF=0.1053;AA=A|||;VT=SNP
8	3830442	rs11997751	C	A	100	PASS	AC=1476;AF=0.294728;AN=5008;NS=2504;DP=17315;EAS_AF=0.4077;AMR_AF=0.1888;AFR_AF=0.2693;EUR_AF=0.2197;SAS_AF=0.365;AA=C|||;VT=SNP
8	3830578	rs78190576	C	T	100	PASS	AC=366;AF=0.0730831;AN=5008;NS=2504;DP=19481;EAS_AF=0.0595;AMR_AF=0.0303;AFR_AF=0.1142;EUR_AF=0.0308;SAS_AF=0.1053;AA=C|||;VT=SNP
8	3830724	rs6984352	G	A	100	PASS	AC=2043;AF=0.407947;AN=5008;NS=2504;DP=16296;EAS_AF=0.4673;AMR_AF=0.2291;AFR_AF=0.5234;EUR_AF=0.2515;SAS_AF=0.4785;AA=G|||;VT=SNP
8	3830961	rs56135416	A	T	100	PASS	AC=1678;AF=0.335064;AN=5008;NS=2504;DP=18849;EAS_AF=0.4077;AMR_AF=0.1988;AFR_AF=0.41;EUR_AF=0.2207;SAS_AF=0.3732;AA=a|||;VT=SNP
8	3830985	rs7009458	T	C	100	PASS	AC=2046;AF=0.408546;AN=5008;NS=2504;DP=18303;EAS_AF=0.4692;AMR_AF=0.2305;AFR_AF=0.5234;EUR_AF=0.2515;SAS_AF=0.4785;AA=T|||;VT=SNP
8	3831036	rs6558829	T	C	100	PASS	AC=2047;AF=0.408746;AN=5008;NS=2504;DP=19023;EAS_AF=0.4683;AMR_AF=0.2305;AFR_AF=0.5242;EUR_AF=0.2515;SAS_AF=0.4796;AA=T|||;VT=SNP
8	3831350	rs6558831	T	C	100	PASS	AC=2044;AF=0.408147;AN=5008;NS=2504;DP=18580;EAS_AF=0.4683;AMR_AF=0.2291;AFR_AF=0.5242;EUR_AF=0.2505;SAS_AF=0.4785;AA=T|||;VT=SNP
8	3831383	rs7835694	A	G	100	PASS	AC=2044;AF=0.408147;AN=5008;NS=2504;DP=17587;EAS_AF=0.4692;AMR_AF=0.2291;AFR_AF=0.5242;EUR_AF=0.2515;SAS_AF=0.4765;AA=G|||;VT=SNP
8	3831416	rs7816801	G	C	100	PASS	AC=1600;AF=0.319489;AN=5008;NS=2504;DP=17055;EAS_AF=0.4137;AMR_AF=0.196;AFR_AF=0.3472;EUR_AF=0.2207;SAS_AF=0.3742;AA=G|||;VT=SNP
8	3831505	rs7842821	T	C	100	PASS	AC=2048;AF=0.408946;AN=5008;NS=2504;DP=16081;EAS_AF=0.4712;AMR_AF=0.2305;AFR_AF=0.5227;EUR_AF=0.2525;SAS_AF=0.4785;AA=T|||;VT=SNP
8	3831688	rs7820623	G	A	100	PASS	AC=2013;AF=0.401957;AN=5008;NS=2504;DP=12694;EAS_AF=0.4712;AMR_AF=0.2291;AFR_AF=0.4977;EUR_AF=0.2515;SAS_AF=0.4785;AA=A|||;VT=SNP
8	3831700	rs55977896	A	C	100	PASS	AC=1511;AF=0.301717;AN=5008;NS=2504;DP=12762;EAS_AF=0.4107;AMR_AF=0.1902;AFR_AF=0.2874;EUR_AF=0.2197;SAS_AF=0.3722;AA=A|||;VT=SNP
8	3831812	rs71521895	G	C	100	PASS	AC=293;AF=0.0585064;AN=5008;NS=2504;DP=9692;EAS_AF=0.0933;AMR_AF=0.0432;AFR_AF=0.0212;EUR_AF=0.0606;SAS_AF=0.0818;AA=G|||;VT=SNP
8	3832080	rs2049306	T	G	100	PASS	AC=3389;AF=0.676717;AN=5008;NS=2504;DP=10911;EAS_AF=0.753;AMR_AF=0.6009;AFR_AF=0.7874;EUR_AF=0.5239;SAS_AF=0.6595;AA=G|||;VT=SNP
8	3832119	rs2049305	A	G	100	PASS	AC=1192;AF=0.238019;AN=5008;NS=2504;DP=10993;EAS_AF=0.2728;AMR_AF=0.3602;AFR_AF=0.1581;EUR_AF=0.2734;SAS_AF=0.1871;AA=A|||;VT=SNP
8	3832252	rs71521896	G	A	100	PASS	AC=195;AF=0.0389377;AN=5008;NS=2504;DP=11069;EAS_AF=0.0258;AMR_AF=0.0375;AFR_AF=0.0023;EUR_AF=0.0606;SAS_AF=0.0808;AA=G|||;VT=SNP
8	3832465	rs1474319	C	A	100	PASS	AC=983;AF=0.196286;AN=5008;NS=2504;DP=14330;EAS_AF=0.2401;AMR_AF=0.3199;AFR_AF=0.1558;EUR_AF=0.2078;SAS_AF=0.1063;AA=C|||;VT=SNP
8	3832527	rs12679008	G	A	100	PASS	AC=382;AF=0.076278;AN=5008;NS=2504;DP=14059;EAS_AF=0.0595;AMR_AF=0.0317;AFR_AF=0.1248;EUR_AF=0.0308;SAS_AF=0.1063;AA=A|||;VT=SNP
8	3832536	rs10448104	G	C	100	PASS	AC=1437;AF=0.286941;AN=5008;NS=2504;DP=13937;EAS_AF=0.4226;AMR_AF=0.1859;AFR_AF=0.23;EUR_AF=0.2187;SAS_AF=0.3661;AA=G|||;VT=SNP
8	3832702	rs10448105	T	G	100	PASS	AC=1645;AF=0.328474;AN=5008;NS=2504;DP=16446;EAS_AF=0.4147;AMR_AF=0.196;AFR_AF=0.385;EUR_AF=0.2207;SAS_AF=0.3681;AA=T|||;VT=SNP
8	3832731	rs10448106	A	G	100	PASS	AC=1509;AF=0.301318;AN=5008;NS=2504;DP=16546;EAS_AF=0.4117;AMR_AF=0.1873;AFR_AF=0.2905;EUR_AF=0.2187;SAS_AF=0.3681;AA=A|||;VT=SNP
8	3832939	rs2554711	T	C	100	PASS	AC=1157;AF=0.23103;AN=5008;NS=2504;DP=18195;EAS_AF=0.3423;AMR_AF=0.3545;AFR_AF=0.0825;EUR_AF=0.2714;SAS_AF=0.1881;AA=T|||;VT=SNP
8	3833007	rs2688283	G	C	100	PASS	AC=1692;AF=0.337859;AN=5008;NS=2504;DP=16967;EAS_AF=0.4018;AMR_AF=0.3934;AFR_AF=0.3185;EUR_AF=0.3022;SAS_AF=0.2955;AA=C|||;VT=SNP
8	3833107	rs2627447	G	T	100	PASS	AC=3339;AF=0.666733;AN=5008;NS=2504;DP=14032;EAS_AF=0.7411;AMR_AF=0.5951;AFR_AF=0.7685;EUR_AF=0.5159;SAS_AF=0.6585;AA=T|||;VT=SNP
8	3833181	rs17068332	C	T	100	PASS	AC=519;AF=0.103634;AN=5008;NS=2504;DP=15562;EAS_AF=0.1935;AMR_AF=0.0576;AFR_AF=0.0053;EUR_AF=0.1014;SAS_AF=0.1789;AA=C|||;VT=SNP
8	3833249	rs17068336	A	G	100	PASS	AC=362;AF=0.0722843;AN=5008;NS=2504;DP=15543;EAS_AF=0.0585;AMR_AF=0.0303;AFR_AF=0.1135;EUR_AF=0.0308;SAS_AF=0.1033;AA=A|||;VT=SNP
8	3833349	rs2554712	C	T	100	PASS	AC=3359;AF=0.670727;AN=5008;NS=2504;DP=13891;EAS_AF=0.7421;AMR_AF=0.598;AFR_AF=0.7776;EUR_AF=0.5199;SAS_AF=0.6595;AA=T|||;VT=SNP
8	3833598	rs11136689	T	G	100	PASS	AC=1468;AF=0.293131;AN=5008;NS=2504;DP=11664;EAS_AF=0.3958;AMR_AF=0.1888;AFR_AF=0.2905;EUR_AF=0.2167;SAS_AF=0.3436;AA=t|||;VT=SNP
8	3833650	rs2407130	T	C	100	PASS	AC=1686;AF=0.336661;AN=5008;NS=2504;DP=12209;EAS_AF=0.4028;AMR_AF=0.3934;AFR_AF=0.3139;EUR_AF=0.3032;SAS_AF=0.2935;AA=T|||;VT=SNP
8	3833708	rs2554713	T	C	100	PASS	AC=1773;AF=0.354034;AN=5008;NS=2504;DP=13768;EAS_AF=0.4018;AMR_AF=0.4006;AFR_AF=0.3752;EUR_AF=0.3052;SAS_AF=0.2935;AA=T|||;VT=SNP
8	3833910	rs2740811	C	G	100	PASS	AC=1419;AF=0.283347;AN=5008;NS=2504;DP=8458;EAS_AF=0.3075;AMR_AF=0.3559;AFR_AF=0.3124;EUR_AF=0.2396;SAS_AF=0.2127;AA=C|||;VT=SNP
8	3833922	rs13267306	T	G	100	PASS	AC=324;AF=0.0646965;AN=5008;NS=2504;DP=10380;EAS_AF=0.0962;AMR_AF=0.0403;AFR_AF=0.0446;EUR_AF=0.0616;SAS_AF=0.0798;AA=T|||;VT=SNP
8	3834016	rs2554714	C	A	100	PASS	AC=1246;AF=0.248802;AN=5008;NS=2504;DP=15709;EAS_AF=0.2738;AMR_AF=0.3631;AFR_AF=0.1974;EUR_AF=0.2714;SAS_AF=0.1881;AA=C|||;VT=SNP
8	3834126	rs116655845	C	T	100	PASS	AC=379;AF=0.0756789;AN=5008;NS=2504;DP=19233;EAS_AF=0.0585;AMR_AF=0.0331;AFR_AF=0.1248;EUR_AF=0.0308;SAS_AF=0.1033;AA=C|||;VT=SNP
8	3834521	rs2554715	G	T	100	PASS	AC=1179;AF=0.235423;AN=5008;NS=2504;DP=20336;EAS_AF=0.2688;AMR_AF=0.3588;AFR_AF=0.1566;EUR_AF=0.2714;SAS_AF=0.183;AA=G|||;VT=SNP
8	3834687	rs12677565	G	A	100	PASS	AC=362;AF=0.0722843;AN=5008;NS=2504;DP=19201;EAS_AF=0.0585;AMR_AF=0.0317;AFR_AF=0.1127;EUR_AF=0.0308;SAS_AF=0.1033;AA=G|||;VT=SNP
8	3834770	rs12675713	A	C	100	PASS	AC=468;AF=0.0934505;AN=5008;NS=2504;DP=17311;EAS_AF=0.0595;AMR_AF=0.062;AFR_AF=0.143;EUR_AF=0.0666;SAS_AF=0.1115;AA=A|||;VT=SNP
8	3834984	rs2627444	G	A	100	PASS	AC=3324;AF=0.663738;AN=5008;NS=2504;DP=18924;EAS_AF=0.7381;AMR_AF=0.5951;AFR_AF=0.7882;EUR_AF=0.5169;SAS_AF=0.6186;AA=A|||;VT=SNP
8	3835098	rs11997340	C	T	100	PASS	AC=2027;AF=0.404752;AN=5008;NS=2504;DP=16851;EAS_AF=0.4673;AMR_AF=0.2334;AFR_AF=0.5484;EUR_AF=0.2475;SAS_AF=0.4294;AA=T|||;VT=SNP
8	3835166	rs17068366	T	G	100	PASS	AC=431;AF=0.0860623;AN=5008;NS=2504;DP=17121;EAS_AF=0.0565;AMR_AF=0.062;AFR_AF=0.1203;EUR_AF=0.0636;SAS_AF=0.1104;AA=T|||;VT=SNP
8	3835244	rs62501202	G	T	100	PASS	AC=439;AF=0.0876597;AN=5008;NS=2504;DP=17699;EAS_AF=0.0575;AMR_AF=0.0576;AFR_AF=0.1271;EUR_AF=0.0636;SAS_AF=0.1115;AA=T|||;VT=SNP
8	3835820	rs78568731	C	T	100	PASS	AC=367;AF=0.0732827;AN=5008;NS=2504;DP=19195;EAS_AF=0.0585;AMR_AF=0.0303;AFR_AF=0.1172;EUR_AF=0.0308;SAS_AF=0.1033;AA=C|||;VT=SNP
8	3835892	rs11987702	A	G	100	PASS	AC=1689;AF=0.33726;AN=5008;NS=2504;DP=18609;EAS_AF=0.4196;AMR_AF=0.2061;AFR_AF=0.4372;EUR_AF=0.2197;SAS_AF=0.3313;AA=A|||;VT=SNP
8	3835979	rs11987711	A	G	100	PASS	AC=1961;AF=0.391573;AN=5008;NS=2504;DP=19011;EAS_AF=0.4692;AMR_AF=0.2305;AFR_AF=0.4932;EUR_AF=0.2495;SAS_AF=0.4346;AA=A|||;VT=SNP
8	3836050	rs2554718	T	G	100	PASS	AC=1346;AF=0.26877;AN=5008;NS=2504;DP=18729;EAS_AF=0.3462;AMR_AF=0.3631;AFR_AF=0.2163;EUR_AF=0.2724;SAS_AF=0.1892;AA=T|||;VT=SNP
8	3836072	rs80049236	T	C	100	PASS	AC=368;AF=0.0734824;AN=5008;NS=2504;DP=18322;EAS_AF=0.0595;AMR_AF=0.0303;AFR_AF=0.1172;EUR_AF=0.0308;SAS_AF=0.1033;AA=T|||;VT=SNP
8	3836323	rs60120923	C	T	100	PASS	AC=447;AF=0.0892572;AN=5008;NS=2504;DP=20783;EAS_AF=0.0595;AMR_AF=0.0331;AFR_AF=0.1755;EUR_AF=0.0308;SAS_AF=0.1033;AA=T|||;VT=SNP
8	3836393	rs12676838	T	C	100	PASS	AC=389;AF=0.0776757;AN=5008;NS=2504;DP=20190;EAS_AF=0.0595;AMR_AF=0.0303;AFR_AF=0.1331;EUR_AF=0.0308;SAS_AF=0.1033;AA=T|||;VT=SNP
8	3836441	rs12682481	C	A	100	PASS	AC=2135;AF=0.426318;AN=5008;NS=2504;DP=20533;EAS_AF=0.4653;AMR_AF=0.2363;AFR_AF=0.621;EUR_AF=0.2475;SAS_AF=0.4417;AA=c|||;VT=SNP
8	3836454	rs12682483	C	G	100	PASS	AC=1986;AF=0.396565;AN=5008;NS=2504;DP=20858;EAS_AF=0.4692;AMR_AF=0.2305;AFR_AF=0.5068;EUR_AF=0.2485;SAS_AF=0.4427;AA=G|||;VT=SNP
8	3836658	rs12674744	C	A	100	PASS	AC=364;AF=0.0726837;AN=5008;NS=2504;DP=20297;EAS_AF=0.0605;AMR_AF=0.0317;AFR_AF=0.1127;EUR_AF=0.0308;SAS_AF=0.1033;AA=C|||;VT=SNP
8	3836661	rs56204292	C	G	100	PASS	AC=1291;AF=0.257788;AN=5008;NS=2504;DP=20536;EAS_AF=0.4097;AMR_AF=0.1859;AFR_AF=0.1543;EUR_AF=0.2177;SAS_AF=0.3333;AA=C|||;VT=SNP
8	3836738	rs12677260	T	C	100	PASS	AC=2041;AF=0.407548;AN=5008;NS=2504;DP=21003;EAS_AF=0.4692;AMR_AF=0.2334;AFR_AF=0.5492;EUR_AF=0.2495;SAS_AF=0.4387;AA=T|||;VT=SNP
8	3836835	rs12677287	T	C	100	PASS	AC=1910;AF=0.38139;AN=5008;NS=2504;DP=21360;EAS_AF=0.4692;AMR_AF=0.2291;AFR_AF=0.4523;EUR_AF=0.2485;SAS_AF=0.4397;AA=C|||;VT=SNP
8	3836996	rs76410594	T	C	100	PASS	AC=427;AF=0.0852636;AN=5008;NS=2504;DP=20756;EAS_AF=0.0595;AMR_AF=0.0317;AFR_AF=0.1611;EUR_AF=0.0308;SAS_AF=0.1033;AA=T|||;VT=SNP
8	3837172	rs7004074	T	G	100	PASS	AC=2147;AF=0.428714;AN=5008;NS=2504;DP=18528;EAS_AF=0.4692;AMR_AF=0.2392;AFR_AF=0.6263;EUR_AF=0.2495;SAS_AF=0.4387;AA=G|||;VT=SNP
8	3837220	rs11136690	C	T	100	PASS	AC=1424;AF=0.284345;AN=5008;NS=2504;DP=19906;EAS_AF=0.4067;AMR_AF=0.1916;AFR_AF=0.2534;EUR_AF=0.2177;SAS_AF=0.3344;AA=C|||;VT=SNP
8	3837557	rs73180006	T	C	100	PASS	AC=1428;AF=0.285144;AN=5008;NS=2504;DP=18987;EAS_AF=0.4107;AMR_AF=0.1916;AFR_AF=0.2534;EUR_AF=0.2177;SAS_AF=0.3344;AA=T|||;VT=SNP
8	3837700	rs79071316	G	A	100	PASS	AC=202;AF=0.0403355;AN=5008;NS=2504;DP=20725;EAS_AF=0.0575;AMR_AF=0.0144;AFR_AF=0.0023;EUR_AF=0.0298;SAS_AF=0.1033;AA=G|||;VT=SNP
8	3837762	rs79770879	G	C	100	PASS	AC=408;AF=0.0814696;AN=5008;NS=2504;DP=20428;EAS_AF=0.0595;AMR_AF=0.0331;AFR_AF=0.146;EUR_AF=0.0308;SAS_AF=0.1033;AA=G|||;VT=SNP
8	3837864	rs73180007	T	A	100	PASS	AC=1265;AF=0.252596;AN=5008;NS=2504;DP=18970;EAS_AF=0.4097;AMR_AF=0.1844;AFR_AF=0.1346;EUR_AF=0.2177;SAS_AF=0.3344;AA=T|||;VT=SNP
8	3838010	rs59005342	T	C	100	PASS	AC=1523;AF=0.304113;AN=5008;NS=2504;DP=18602;EAS_AF=0.4097;AMR_AF=0.196;AFR_AF=0.323;EUR_AF=0.2177;SAS_AF=0.3354;AA=T|||;VT=SNP
8	3838152	rs12679350	G	A	100	PASS	AC=403;AF=0.0804712;AN=5008;NS=2504;DP=17899;EAS_AF=0.0595;AMR_AF=0.0303;AFR_AF=0.1437;EUR_AF=0.0308;SAS_AF=0.1033;AA=G|||;VT=SNP
8	3838255	rs2740810	C	A	100	PASS	AC=4363;AF=0.871206;AN=5008;NS=2504;DP=16437;EAS_AF=0.9663;AMR_AF=0.7695;AFR_AF=0.9758;EUR_AF=0.7664;SAS_AF=0.8119;AA=A|||;VT=SNP
8	3838349	rs12675430	C	T	100	PASS	AC=395;AF=0.0788738;AN=5008;NS=2504;DP=17263;EAS_AF=0.0595;AMR_AF=0.0303;AFR_AF=0.1377;EUR_AF=0.0308;SAS_AF=0.1033;AA=c|||;VT=SNP
8	3838454	rs2554720	G	A	100	PASS	AC=3222;AF=0.643371;AN=5008;NS=2504;DP=16687;EAS_AF=0.7302;AMR_AF=0.5836;AFR_AF=0.7254;EUR_AF=0.5179;SAS_AF=0.6145;AA=A|||;VT=SNP
8	3838500	rs2627443	C	G	100	PASS	AC=3386;AF=0.676118;AN=5008;NS=2504;DP=16455;EAS_AF=0.8006;AMR_AF=0.5908;AFR_AF=0.7897;EUR_AF=0.5199;SAS_AF=0.6155;AA=g|||;VT=SNP
8	3838756	rs2740809	A	C	100	PASS	AC=1164;AF=0.232428;AN=5008;NS=2504;DP=18316;EAS_AF=0.2272;AMR_AF=0.2262;AFR_AF=0.2421;EUR_AF=0.2664;SAS_AF=0.1943;AA=A|||;VT=SNP
8	3838940	rs2554721	A	C	100	PASS	AC=1127;AF=0.22504;AN=5008;NS=2504;DP=16607;EAS_AF=0.1637;AMR_AF=0.2118;AFR_AF=0.2731;EUR_AF=0.2664;SAS_AF=0.1902;AA=A|||;VT=SNP
8	3839234	rs2554722	G	T	100	PASS	AC=962;AF=0.192093;AN=5008;NS=2504;DP=15867;EAS_AF=0.1607;AMR_AF=0.1729;AFR_AF=0.2171;EUR_AF=0.2167;SAS_AF=0.1789;AA=G|||;VT=SNP
8	3839239	rs1546756	C	G	100	PASS	AC=3921;AF=0.782947;AN=5008;NS=2504;DP=15705;EAS_AF=0.9048;AMR_AF=0.7435;AFR_AF=0.7905;EUR_AF=0.7416;SAS_AF=0.7178;AA=G|||;VT=SNP
8	3839498	rs1972151	C	G	100	PASS	AC=1269;AF=0.253395;AN=5008;NS=2504;DP=12394;EAS_AF=0.3343;AMR_AF=0.3429;AFR_AF=0.1725;EUR_AF=0.2734;SAS_AF=0.1953;AA=C|||;VT=SNP
8	3840317	rs2740806	T	G	100	PASS	AC=2468;AF=0.492812;AN=5008;NS=2504;DP=15983;EAS_AF=0.499;AMR_AF=0.5634;AFR_AF=0.4985;EUR_AF=0.5348;SAS_AF=0.3855;AA=G|||;VT=SNP
8	3840439	rs2554725	T	C	100	PASS	AC=1074;AF=0.214457;AN=5008;NS=2504;DP=18616;EAS_AF=0.1687;AMR_AF=0.2133;AFR_AF=0.2262;EUR_AF=0.2654;SAS_AF=0.1943;AA=T|||;VT=SNP
8	3840511	rs2627442	A	G	100	PASS	AC=3912;AF=0.78115;AN=5008;NS=2504;DP=15736;EAS_AF=0.9048;AMR_AF=0.7637;AFR_AF=0.7352;EUR_AF=0.7863;SAS_AF=0.7229;AA=G|||;VT=SNP
8	3840857	rs2688394	T	A	100	PASS	AC=1086;AF=0.216853;AN=5008;NS=2504;DP=14619;EAS_AF=0.1696;AMR_AF=0.2104;AFR_AF=0.2383;EUR_AF=0.2654;SAS_AF=0.1912;AA=T|||;VT=SNP
8	3840899	rs2688393	T	G	100	PASS	AC=1205;AF=0.240615;AN=5008;NS=2504;DP=15047;EAS_AF=0.2351;AMR_AF=0.2089;AFR_AF=0.2784;EUR_AF=0.2644;SAS_AF=0.1933;AA=G|||;VT=SNP
8	3841067	rs9650478	C	T	100	PASS	AC=1467;AF=0.292931;AN=5008;NS=2504;DP=18483;EAS_AF=0.4028;AMR_AF=0.2003;AFR_AF=0.2572;EUR_AF=0.2505;SAS_AF=0.3374;AA=C|||;VT=SNP
8	3841113	rs2627441	T	C	100	PASS	AC=1142;AF=0.228035;AN=5008;NS=2504;DP=18736;EAS_AF=0.3284;AMR_AF=0.3458;AFR_AF=0.0885;EUR_AF=0.2724;SAS_AF=0.184;AA=T|||;VT=SNP
8	3841135	rs2627440	C	T	100	PASS	AC=1184;AF=0.236422;AN=5008;NS=2504;DP=19477;EAS_AF=0.2619;AMR_AF=0.3516;AFR_AF=0.1687;EUR_AF=0.2724;SAS_AF=0.183;AA=C|||;VT=SNP
8	3841168	rs2688392	A	G	100	PASS	AC=3965;AF=0.791733;AN=5008;NS=2504;DP=20847;EAS_AF=0.8978;AMR_AF=0.7695;AFR_AF=0.7761;EUR_AF=0.7883;SAS_AF=0.7229;AA=G|||;VT=SNP
8	3841209	rs2554726	T	G	100	PASS	AC=389;AF=0.0776757;AN=5008;NS=2504;DP=20204;EAS_AF=0.0764;AMR_AF=0.1037;AFR_AF=0.0212;EUR_AF=0.1332;SAS_AF=0.0798;AA=T|||;VT=SNP
8	3841418	rs2740805	A	G	100	PASS	AC=1164;AF=0.232428;AN=5008;NS=2504;DP=21338;EAS_AF=0.1716;AMR_AF=0.2133;AFR_AF=0.2935;EUR_AF=0.2654;SAS_AF=0.1922;AA=a|||;VT=SNP
8	3841855	rs2627438	C	T	100	PASS	AC=1241;AF=0.247804;AN=5008;NS=2504;DP=16852;EAS_AF=0.3185;AMR_AF=0.3501;AFR_AF=0.1687;EUR_AF=0.2714;SAS_AF=0.1851;AA=C|||;VT=SNP
8	3841990	rs2688390	G	C	100	PASS	AC=879;AF=0.175519;AN=5008;NS=2504;DP=13338;EAS_AF=0.1786;AMR_AF=0.1988;AFR_AF=0.0855;EUR_AF=0.2614;SAS_AF=0.1892;AA=G|||;VT=SNP
8	3842054	rs73180022	G	C	100	PASS	AC=190;AF=0.0379393;AN=5008;NS=2504;DP=10817;EAS_AF=0.0228;AMR_AF=0.062;AFR_AF=0.0053;EUR_AF=0.0666;SAS_AF=0.0511;AA=G|||;VT=SNP
8	3842387	rs2627437	G	A	100	PASS	AC=1093;AF=0.218251;AN=5008;NS=2504;DP=10353;EAS_AF=0.1815;AMR_AF=0.2118;AFR_AF=0.2375;EUR_AF=0.2634;SAS_AF=0.1881;AA=g|||;VT=SNP
8	3842442	rs2627436	A	G	100	PASS	AC=1093;AF=0.218251;AN=5008;NS=2504;DP=13432;EAS_AF=0.1815;AMR_AF=0.2118;AFR_AF=0.2375;EUR_AF=0.2634;SAS_AF=0.1881;AA=A|||;VT=SNP
8	3842487	rs67915099	G	C	100	PASS	AC=1566;AF=0.3127;AN=5008;NS=2504;DP=14300;EAS_AF=0.4008;AMR_AF=0.2061;AFR_AF=0.3351;EUR_AF=0.2495;SAS_AF=0.3323;AA=G|||;VT=SNP
8	3842711	rs73180026	T	C	100	PASS	AC=1549;AF=0.309305;AN=5008;NS=2504;DP=17408;EAS_AF=0.3889;AMR_AF=0.2032;AFR_AF=0.3306;EUR_AF=0.2505;SAS_AF=0.3344;AA=T|||;VT=SNP
8	3842721	rs2740803	C	T	100	PASS	AC=2658;AF=0.530751;AN=5008;NS=2504;DP=17879;EAS_AF=0.5694;AMR_AF=0.415;AFR_AF=0.5825;EUR_AF=0.5129;SAS_AF=0.5215;AA=T|||;VT=SNP
8	3842876	rs66507476	T	C	100	PASS	AC=1553;AF=0.310104;AN=5008;NS=2504;DP=20595;EAS_AF=0.3948;AMR_AF=0.2032;AFR_AF=0.3298;EUR_AF=0.2505;SAS_AF=0.3333;AA=T|||;VT=SNP
8	3842999	rs2554728	T	C	100	PASS	AC=1097;AF=0.21905;AN=5008;NS=2504;DP=19036;EAS_AF=0.1815;AMR_AF=0.2089;AFR_AF=0.2421;EUR_AF=0.2634;SAS_AF=0.1881;AA=T|||;VT=SNP
8	3843067	rs67551393	A	C	100	PASS	AC=1568;AF=0.313099;AN=5008;NS=2504;DP=18601;EAS_AF=0.3988;AMR_AF=0.2046;AFR_AF=0.3313;EUR_AF=0.2505;SAS_AF=0.3415;AA=C|||;VT=SNP
8	3843445	rs2627434	G	C	100	PASS	AC=216;AF=0.043131;AN=5008;NS=2504;DP=17185;EAS_AF=0.0754;AMR_AF=0.0418;AFR_AF=0.0182;EUR_AF=0.0527;SAS_AF=0.0348;AA=G|||;VT=SNP
8	3843611	rs57907608	C	T	100	PASS	AC=1520;AF=0.303514;AN=5008;NS=2504;DP=16878;EAS_AF=0.3899;AMR_AF=0.2046;AFR_AF=0.329;EUR_AF=0.2406;SAS_AF=0.3149;AA=c|||;VT=SNP
8	3843661	rs55999441	C	T	100	PASS	AC=1504;AF=0.300319;AN=5008;NS=2504;DP=17127;EAS_AF=0.3889;AMR_AF=0.1916;AFR_AF=0.3343;EUR_AF=0.2316;SAS_AF=0.3108;AA=t|||;VT=SNP
8	3843664	rs57027489	G	T	100	PASS	AC=1503;AF=0.30012;AN=5008;NS=2504;DP=17201;EAS_AF=0.3889;AMR_AF=0.1902;AFR_AF=0.3343;EUR_AF=0.2316;SAS_AF=0.3108;AA=g|||;VT=SNP
8	3843718	rs58977584	C	G	100	PASS	AC=1511;AF=0.301717;AN=5008;NS=2504;DP=17093;EAS_AF=0.3889;AMR_AF=0.1902;AFR_AF=0.3343;EUR_AF=0.2316;SAS_AF=0.319;AA=g|||;VT=SNP
8	3843797	rs2554510	C	A	100	PASS	AC=1156;AF=0.230831;AN=5008;NS=2504;DP=17140;EAS_AF=0.2331;AMR_AF=0.3429;AFR_AF=0.171;EUR_AF=0.2694;SAS_AF=0.1902;AA=c|||;VT=SNP
8	3844025	rs2554514	G	C	100	PASS	AC=1291;AF=0.257788;AN=5008;NS=2504;DP=18265;EAS_AF=0.3333;AMR_AF=0.3516;AFR_AF=0.1891;EUR_AF=0.2724;SAS_AF=0.1912;AA=G|||;VT=SNP
8	3844081	rs55832901	G	C	100	PASS	AC=1387;AF=0.276957;AN=5008;NS=2504;DP=17176;EAS_AF=0.3929;AMR_AF=0.1859;AFR_AF=0.2458;EUR_AF=0.2326;SAS_AF=0.3098;AA=G|||;VT=SNP
8	3844248	rs2554517	T	C	100	PASS	AC=3733;AF=0.745407;AN=5008;NS=2504;DP=19121;EAS_AF=0.7927;AMR_AF=0.7378;AFR_AF=0.8056;EUR_AF=0.7296;SAS_AF=0.637;AA=C|||;VT=SNP
8	3844338	rs66531379	T	C	100	PASS	AC=1507;AF=0.300919;AN=5008;NS=2504;DP=17725;EAS_AF=0.3909;AMR_AF=0.1888;AFR_AF=0.3411;EUR_AF=0.2227;SAS_AF=0.3139;AA=c|||;VT=SNP
8	3844422	rs2554518	G	A	100	PASS	AC=1482;AF=0.295927;AN=5008;NS=2504;DP=17619;EAS_AF=0.3919;AMR_AF=0.1888;AFR_AF=0.3101;EUR_AF=0.2316;SAS_AF=0.32;AA=G|||;VT=SNP
8	3844517	rs2627388	T	A	100	PASS	AC=1496;AF=0.298722;AN=5008;NS=2504;DP=21640;EAS_AF=0.3919;AMR_AF=0.1888;AFR_AF=0.3215;EUR_AF=0.2326;SAS_AF=0.318;AA=T|||;VT=SNP
8	3844632	rs2627387	A	C	100	PASS	AC=1680;AF=0.335463;AN=5008;NS=2504;DP=21907;EAS_AF=0.3919;AMR_AF=0.1945;AFR_AF=0.4516;EUR_AF=0.2336;SAS_AF=0.3252;AA=a|||;VT=SNP
8	3844690	rs2627386	T	C	100	PASS	AC=2524;AF=0.503994;AN=5008;NS=2504;DP=20988;EAS_AF=0.6349;AMR_AF=0.4986;AFR_AF=0.4955;EUR_AF=0.4523;SAS_AF=0.4376;AA=T|||;VT=SNP
8	3844811	rs55964478	C	T	100	PASS	AC=1479;AF=0.295327;AN=5008;NS=2504;DP=21104;EAS_AF=0.3948;AMR_AF=0.1931;AFR_AF=0.2995;EUR_AF=0.2376;SAS_AF=0.319;AA=C|||;VT=SNP
8	3844835	rs56354451	C	G	100	PASS	AC=1650;AF=0.329473;AN=5008;NS=2504;DP=21499;EAS_AF=0.3948;AMR_AF=0.2075;AFR_AF=0.3328;EUR_AF=0.2594;SAS_AF=0.4162;AA=C|||;VT=SNP
8	3844843	rs55902351	C	G	100	PASS	AC=1644;AF=0.328275;AN=5008;NS=2504;DP=21424;EAS_AF=0.3948;AMR_AF=0.2075;AFR_AF=0.3275;EUR_AF=0.2594;SAS_AF=0.4172;AA=C|||;VT=SNP
8	3844883	rs55739792	T	A	100	PASS	AC=1544;AF=0.308307;AN=5008;NS=2504;DP=22698;EAS_AF=0.3938;AMR_AF=0.196;AFR_AF=0.348;EUR_AF=0.2396;SAS_AF=0.317;AA=T|||;VT=SNP
8	3844945	rs2627385	G	A	100	PASS	AC=946;AF=0.188898;AN=5008;NS=2504;DP=22977;EAS_AF=0.0784;AMR_AF=0.2147;AFR_AF=0.2163;EUR_AF=0.2545;SAS_AF=0.18;AA=G|||;VT=SNP
8	3844968	rs2627384	C	G	100	PASS	AC=988;AF=0.197284;AN=5008;NS=2504;DP=21376;EAS_AF=0.1518;AMR_AF=0.3415;AFR_AF=0.1112;EUR_AF=0.2793;SAS_AF=0.1738;AA=C|||;VT=SNP
8	3845182	rs13280880	C	G	100	PASS	AC=1081;AF=0.215855;AN=5008;NS=2504;DP=20874;EAS_AF=0.1062;AMR_AF=0.2248;AFR_AF=0.2867;EUR_AF=0.2624;SAS_AF=0.1789;AA=G|||;VT=SNP
8	3845411	rs2554538	A	G	100	PASS	AC=2439;AF=0.487021;AN=5008;NS=2504;DP=19512;EAS_AF=0.4752;AMR_AF=0.3833;AFR_AF=0.612;EUR_AF=0.4404;SAS_AF=0.4519;AA=A|||;VT=SNP
8	3845741	rs12676894	C	T	100	PASS	AC=1126;AF=0.22484;AN=5008;NS=2504;DP=16808;EAS_AF=0.371;AMR_AF=0.1484;AFR_AF=0.1664;EUR_AF=0.174;SAS_AF=0.2597;AA=C|||;VT=SNP
8	3845930	rs35337858	G	C	100	PASS	AC=1002;AF=0.20008;AN=5008;NS=2504;DP=19959;EAS_AF=0.1042;AMR_AF=0.2277;AFR_AF=0.2179;EUR_AF=0.2694;SAS_AF=0.184;AA=G|||;VT=SNP
8	3846047	rs12676941	C	T	100	PASS	AC=765;AF=0.152756;AN=5008;NS=2504;DP=17864;EAS_AF=0.2262;AMR_AF=0.1354;AFR_AF=0.0129;EUR_AF=0.175;SAS_AF=0.2556;AA=C|||;VT=SNP
8	3846085	rs12676943	C	T	100	PASS	AC=1163;AF=0.232228;AN=5008;NS=2504;DP=18202;EAS_AF=0.373;AMR_AF=0.1455;AFR_AF=0.1906;EUR_AF=0.1759;SAS_AF=0.2628;AA=C|||;VT=SNP
8	3846103	rs12680984	G	C	100	PASS	AC=1301;AF=0.259784;AN=5008;NS=2504;DP=18527;EAS_AF=0.4067;AMR_AF=0.1556;AFR_AF=0.2625;EUR_AF=0.1769;SAS_AF=0.2638;AA=G|||;VT=SNP
8	3846553	rs2627383	A	C	100	PASS	AC=1994;AF=0.398163;AN=5008;NS=2504;DP=18898;EAS_AF=0.3284;AMR_AF=0.5605;AFR_AF=0.2821;EUR_AF=0.5477;SAS_AF=0.3579;AA=A|||;VT=SNP
8	3846738	rs2688272	T	C	100	PASS	AC=3689;AF=0.736621;AN=5008;NS=2504;DP=18535;EAS_AF=0.8115;AMR_AF=0.7363;AFR_AF=0.7564;EUR_AF=0.7306;SAS_AF=0.6391;AA=C|||;VT=SNP
8	3846916	rs2627382	C	A	100	PASS	AC=3639;AF=0.726637;AN=5008;NS=2504;DP=18225;EAS_AF=0.8046;AMR_AF=0.7233;AFR_AF=0.7405;EUR_AF=0.7167;SAS_AF=0.6401;AA=A|||;VT=SNP
8	3847232	rs2627381	C	G	100	PASS	AC=948;AF=0.189297;AN=5008;NS=2504;DP=18535;EAS_AF=0.1647;AMR_AF=0.3501;AFR_AF=0.0613;EUR_AF=0.2893;SAS_AF=0.1708;AA=C|||;VT=SNP
8	3847510	rs2688273	T	C	100	PASS	AC=2199;AF=0.439097;AN=5008;NS=2504;DP=16990;EAS_AF=0.3224;AMR_AF=0.4726;AFR_AF=0.5477;EUR_AF=0.4751;SAS_AF=0.3517;AA=T|||;VT=SNP
8	3847516	rs79091474	C	G	100	PASS	AC=324;AF=0.0646965;AN=5008;NS=2504;DP=17132;EAS_AF=0.1091;AMR_AF=0.1138;AFR_AF=0.0053;EUR_AF=0.0716;SAS_AF=0.0573;AA=C|||;VT=SNP
8	3847554	rs17068416	G	C	100	PASS	AC=1271;AF=0.253794;AN=5008;NS=2504;DP=18276;EAS_AF=0.2024;AMR_AF=0.2435;AFR_AF=0.3812;EUR_AF=0.2197;SAS_AF=0.1769;AA=G|||;VT=SNP
8	3847599	rs2688274	G	A	100	PASS	AC=514;AF=0.102636;AN=5008;NS=2504;DP=17953;EAS_AF=0.129;AMR_AF=0.0634;AFR_AF=0.1074;EUR_AF=0.0825;SAS_AF=0.1176;AA=A|||;VT=SNP
8	3847609	rs2627380	C	T	100	PASS	AC=2874;AF=0.573882;AN=5008;NS=2504;DP=17818;EAS_AF=0.619;AMR_AF=0.5908;AFR_AF=0.6074;EUR_AF=0.5328;SAS_AF=0.5123;AA=T|||;VT=SNP
8	3847742	rs2627379	T	C	100	PASS	AC=1194;AF=0.238419;AN=5008;NS=2504;DP=17837;EAS_AF=0.2063;AMR_AF=0.1931;AFR_AF=0.2905;EUR_AF=0.161;SAS_AF=0.3129;AA=T|||;VT=SNP
8	3847756	rs2627378	C	A	100	PASS	AC=1846;AF=0.36861;AN=5008;NS=2504;DP=17334;EAS_AF=0.2897;AMR_AF=0.3372;AFR_AF=0.5363;EUR_AF=0.3221;SAS_AF=0.2935;AA=A|||;VT=SNP
8	3847820	rs2740978	A	T	100	PASS	AC=799;AF=0.159545;AN=5008;NS=2504;DP=15543;EAS_AF=0.1806;AMR_AF=0.2205;AFR_AF=0.0318;EUR_AF=0.2475;SAS_AF=0.1769;AA=A|||;VT=SNP
8	3847881	rs2627377	A	G	100	PASS	AC=2389;AF=0.477037;AN=5008;NS=2504;DP=15121;EAS_AF=0.5;AMR_AF=0.4539;AFR_AF=0.5;EUR_AF=0.4354;SAS_AF=0.4816;AA=G|||;VT=SNP
8	3847930	rs2627376	C	A	100	PASS	AC=2765;AF=0.552117;AN=5008;NS=2504;DP=13642;EAS_AF=0.6012;AMR_AF=0.6225;AFR_AF=0.5265;EUR_AF=0.5547;SAS_AF=0.4836;AA=a|||;VT=SNP
8	3847994	rs2554573	C	T	100	PASS	AC=2014;AF=0.402157;AN=5008;NS=2504;DP=14730;EAS_AF=0.3948;AMR_AF=0.4424;AFR_AF=0.3094;EUR_AF=0.4314;SAS_AF=0.4765;AA=T|||;VT=SNP
8	3848025	rs11995240	T	C	100	PASS	AC=1029;AF=0.205471;AN=5008;NS=2504;DP=16801;EAS_AF=0.1538;AMR_AF=0.2032;AFR_AF=0.3101;EUR_AF=0.167;SAS_AF=0.1585;AA=T|||;VT=SNP
8	3848064	rs2627375	C	T	100	PASS	AC=1248;AF=0.249201;AN=5008;NS=2504;DP=18177;EAS_AF=0.2401;AMR_AF=0.3444;AFR_AF=0.2201;EUR_AF=0.2843;SAS_AF=0.1943;AA=C|||;VT=SNP
8	3848112	rs2740977	A	C	100	PASS	AC=1596;AF=0.31869;AN=5008;NS=2504;DP=19115;EAS_AF=0.3958;AMR_AF=0.2853;AFR_AF=0.3343;EUR_AF=0.2724;SAS_AF=0.2894;AA=A|||;VT=SNP
8	3848141	rs2627374	G	C	100	PASS	AC=1770;AF=0.353435;AN=5008;NS=2504;DP=19468;EAS_AF=0.5;AMR_AF=0.2666;AFR_AF=0.4569;EUR_AF=0.2276;SAS_AF=0.2536;AA=G|||;VT=SNP
8	3848150	rs77643445	G	C	100	PASS	AC=338;AF=0.067492;AN=5008;NS=2504;DP=19692;EAS_AF=0.0823;AMR_AF=0.1196;AFR_AF=0.09;EUR_AF=0.0278;SAS_AF=0.0256;AA=G|||;VT=SNP
8	3848415	rs2259576	C	T	100	PASS	AC=1838;AF=0.367013;AN=5008;NS=2504;DP=18236;EAS_AF=0.3056;AMR_AF=0.4236;AFR_AF=0.3608;EUR_AF=0.4235;SAS_AF=0.3405;AA=T|||;VT=SNP
8	3848440	rs67749507	T	C	100	PASS	AC=1013;AF=0.202276;AN=5008;NS=2504;DP=18825;EAS_AF=0.1478;AMR_AF=0.2017;AFR_AF=0.3033;EUR_AF=0.173;SAS_AF=0.1524;AA=T|||;VT=SNP
8	3848460	rs67070783	T	C	100	PASS	AC=1006;AF=0.200879;AN=5008;NS=2504;DP=19071;EAS_AF=0.1478;AMR_AF=0.2017;AFR_AF=0.298;EUR_AF=0.173;SAS_AF=0.1524;AA=T|||;VT=SNP
8	3848580	rs75736364	T	C	100	PASS	AC=335;AF=0.066893;AN=5008;NS=2504;DP=18094;EAS_AF=0.1359;AMR_AF=0.0519;AFR_AF=0.0091;EUR_AF=0.0577;SAS_AF=0.0941;AA=T|||;VT=SNP
8	3848627	rs940158	C	T	100	PASS	AC=1161;AF=0.231829;AN=5008;NS=2504;DP=17672;EAS_AF=0.255;AMR_AF=0.245;AFR_AF=0.115;EUR_AF=0.2316;SAS_AF=0.3569;AA=C|||;VT=SNP
8	3848630	rs940157	G	C	100	PASS	AC=792;AF=0.158147;AN=5008;NS=2504;DP=17675;EAS_AF=0.1587;AMR_AF=0.219;AFR_AF=0.0325;EUR_AF=0.2505;SAS_AF=0.1892;AA=G|||;VT=SNP
8	3848648	rs940156	G	C	100	PASS	AC=803;AF=0.160343;AN=5008;NS=2504;DP=17795;EAS_AF=0.1597;AMR_AF=0.2205;AFR_AF=0.0386;EUR_AF=0.2515;SAS_AF=0.1892;AA=G|||;VT=SNP
8	3848750	rs940155	A	G	100	PASS	AC=1617;AF=0.322883;AN=5008;NS=2504;DP=19981;EAS_AF=0.4792;AMR_AF=0.3588;AFR_AF=0.1861;EUR_AF=0.2575;SAS_AF=0.3885;AA=A|||;VT=SNP
8	3848850	rs940154	C	G	100	PASS	AC=2284;AF=0.45607;AN=5008;NS=2504;DP=20447;EAS_AF=0.5288;AMR_AF=0.536;AFR_AF=0.4281;EUR_AF=0.4443;SAS_AF=0.3742;AA=G|||;VT=SNP
8	3849070	rs1523256	G	A	100	PASS	AC=2280;AF=0.455272;AN=5008;NS=2504;DP=21296;EAS_AF=0.5288;AMR_AF=0.536;AFR_AF=0.4281;EUR_AF=0.4414;SAS_AF=0.3732;AA=G|||;VT=SNP
8	3849139	rs940153	C	G	100	PASS	AC=2283;AF=0.455871;AN=5008;NS=2504;DP=19538;EAS_AF=0.5298;AMR_AF=0.536;AFR_AF=0.4289;EUR_AF=0.4414;SAS_AF=0.3742;AA=G|||;VT=SNP
8	3849209	rs1523255	A	G	100	PASS	AC=1475;AF=0.294529;AN=5008;NS=2504;DP=18405;EAS_AF=0.375;AMR_AF=0.3156;AFR_AF=0.379;EUR_AF=0.1948;SAS_AF=0.1851;AA=A|||;VT=SNP
8	3849218	rs13248586	G	T	100	PASS	AC=323;AF=0.0644968;AN=5008;NS=2504;DP=18218;EAS_AF=0.1329;AMR_AF=0.0476;AFR_AF=0.0091;EUR_AF=0.0577;SAS_AF=0.0879;AA=G|||;VT=SNP
8	3849335	rs940151	A	C	100	PASS	AC=4297;AF=0.858027;AN=5008;NS=2504;DP=15604;EAS_AF=0.9841;AMR_AF=0.8573;AFR_AF=0.8661;EUR_AF=0.7356;SAS_AF=0.8436;AA=C|||;VT=SNP
8	3849358	rs2407131	G	C	100	PASS	AC=533;AF=0.10643;AN=5008;NS=2504;DP=15090;EAS_AF=0.2847;AMR_AF=0.1167;AFR_AF=0.0832;EUR_AF=0.0229;SAS_AF=0.0327;AA=G|||;VT=SNP
8	3849426	rs940150	T	C	100	PASS	AC=2286;AF=0.45647;AN=5008;NS=2504;DP=14430;EAS_AF=0.5288;AMR_AF=0.5389;AFR_AF=0.4281;EUR_AF=0.4453;SAS_AF=0.3732;AA=T|||;VT=SNP
8	3849618	rs2554607	A	T	100	PASS	AC=2284;AF=0.45607;AN=5008;NS=2504;DP=11504;EAS_AF=0.5288;AMR_AF=0.5403;AFR_AF=0.4281;EUR_AF=0.4423;SAS_AF=0.3732;AA=T|||;VT=SNP
8	3849768	rs2257316	T	C	100	PASS	AC=801;AF=0.159944;AN=5008;NS=2504;DP=13129;EAS_AF=0.1458;AMR_AF=0.2205;AFR_AF=0.0492;EUR_AF=0.2485;SAS_AF=0.1902;AA=T|||;VT=SNP
8	3849948	rs1529321	T	A	100	PASS	AC=4055;AF=0.809704;AN=5008;NS=2504;DP=15296;EAS_AF=0.9821;AMR_AF=0.8487;AFR_AF=0.6823;EUR_AF=0.7555;SAS_AF=0.8323;AA=A|||;VT=SNP
8	3850176	rs2554609	A	T	100	PASS	AC=2488;AF=0.496805;AN=5008;NS=2504;DP=16907;EAS_AF=0.5119;AMR_AF=0.5951;AFR_AF=0.4387;EUR_AF=0.5219;SAS_AF=0.4642;AA=A|||;VT=SNP
8	3850338	rs1403594	A	T	100	PASS	AC=1155;AF=0.230631;AN=5008;NS=2504;DP=19015;EAS_AF=0.2579;AMR_AF=0.2493;AFR_AF=0.1067;EUR_AF=0.2306;SAS_AF=0.3569;AA=A|||;VT=SNP
8	3850600	rs2627328	C	G	100	PASS	AC=808;AF=0.161342;AN=5008;NS=2504;DP=19028;EAS_AF=0.1587;AMR_AF=0.2219;AFR_AF=0.0318;EUR_AF=0.2535;SAS_AF=0.2014;AA=C|||;VT=SNP
8	3850905	rs77457807	C	T	100	PASS	AC=280;AF=0.0559105;AN=5008;NS=2504;DP=17978;EAS_AF=0.0437;AMR_AF=0.1182;AFR_AF=0.0832;EUR_AF=0.0219;SAS_AF=0.0225;AA=C|||;VT=SNP
8	3850949	rs17068449	G	A	100	PASS	AC=1165;AF=0.232628;AN=5008;NS=2504;DP=18590;EAS_AF=0.2579;AMR_AF=0.2478;AFR_AF=0.1135;EUR_AF=0.2326;SAS_AF=0.3569;AA=G|||;VT=SNP
8	3850956	rs17068452	C	G	100	PASS	AC=418;AF=0.0834665;AN=5008;NS=2504;DP=18636;EAS_AF=0.0446;AMR_AF=0.1326;AFR_AF=0.0855;EUR_AF=0.0477;SAS_AF=0.1227;AA=C|||;VT=SNP
8	3851100	rs35955410	A	G	100	PASS	AC=172;AF=0.034345;AN=5008;NS=2504;DP=18596;EAS_AF=0.0337;AMR_AF=0.0432;AFR_AF=0.0091;EUR_AF=0.0557;SAS_AF=0.0409;AA=A|||;VT=SNP
8	3851285	rs78192839	G	A	100	PASS	AC=284;AF=0.0567093;AN=5008;NS=2504;DP=20859;EAS_AF=0.0437;AMR_AF=0.1167;AFR_AF=0.087;EUR_AF=0.0219;SAS_AF=0.0225;AA=G|||;VT=SNP
8	3851415	rs17330443	T	A	100	PASS	AC=478;AF=0.0954473;AN=5008;NS=2504;DP=19385;EAS_AF=0.0774;AMR_AF=0.17;AFR_AF=0.0953;EUR_AF=0.0924;SAS_AF=0.0644;AA=T|||;VT=SNP
8	3851443	rs117206099	C	T	100	PASS	AC=173;AF=0.0345447;AN=5008;NS=2504;DP=18643;EAS_AF=0.0437;AMR_AF=0.1095;AFR_AF=0.0068;EUR_AF=0.0219;SAS_AF=0.0225;AA=C|||;VT=SNP
8	3851499	rs35511157	C	G	100	PASS	AC=281;AF=0.0561102;AN=5008;NS=2504;DP=17100;EAS_AF=0.0655;AMR_AF=0.0605;AFR_AF=0.0091;EUR_AF=0.0726;SAS_AF=0.09;AA=C|||;VT=SNP
8	3851715	rs1568699	C	G	100	PASS	AC=799;AF=0.159545;AN=5008;NS=2504;DP=18545;EAS_AF=0.1577;AMR_AF=0.219;AFR_AF=0.0484;EUR_AF=0.2515;SAS_AF=0.1748;AA=C|||;VT=SNP
8	3851765	rs1968324	T	G	100	PASS	AC=4332;AF=0.865016;AN=5008;NS=2504;DP=16925;EAS_AF=0.9821;AMR_AF=0.8746;AFR_AF=0.8669;EUR_AF=0.7724;SAS_AF=0.8303;AA=G|||;VT=SNP
8	3852089	rs2162264	G	A	100	PASS	AC=4108;AF=0.820288;AN=5008;NS=2504;DP=16752;EAS_AF=0.8433;AMR_AF=0.8718;AFR_AF=0.8154;EUR_AF=0.7674;SAS_AF=0.8211;AA=A|||;VT=SNP
8	3852265	rs74495169	T	A	100	PASS	AC=281;AF=0.0561102;AN=5008;NS=2504;DP=17846;EAS_AF=0.0437;AMR_AF=0.1167;AFR_AF=0.0855;EUR_AF=0.0209;SAS_AF=0.0225;AA=T|||;VT=SNP
8	3852313	rs62501248	G	A	100	PASS	AC=194;AF=0.038738;AN=5008;NS=2504;DP=18403;EAS_AF=0.0337;AMR_AF=0.0548;AFR_AF=0.0083;EUR_AF=0.0706;SAS_AF=0.0409;AA=G|||;VT=SNP
8	3852528	rs1568698	C	T	100	PASS	AC=772;AF=0.154153;AN=5008;NS=2504;DP=15906;EAS_AF=0.1567;AMR_AF=0.2133;AFR_AF=0.0348;EUR_AF=0.2485;SAS_AF=0.1738;AA=C|||;VT=SNP
8	3852563	rs1965490	C	A	100	PASS	AC=2671;AF=0.533347;AN=5008;NS=2504;DP=16370;EAS_AF=0.6111;AMR_AF=0.4741;AFR_AF=0.5492;EUR_AF=0.4284;SAS_AF=0.5818;AA=C|||;VT=SNP
8	3852568	rs13281307	C	T	100	PASS	AC=1175;AF=0.234625;AN=5008;NS=2504;DP=16498;EAS_AF=0.2589;AMR_AF=0.2493;AFR_AF=0.1112;EUR_AF=0.2316;SAS_AF=0.3691;AA=C|||;VT=SNP
8	3852593	rs1464616	C	T	100	PASS	AC=4064;AF=0.811502;AN=5008;NS=2504;DP=16913;EAS_AF=0.8442;AMR_AF=0.8689;AFR_AF=0.7814;EUR_AF=0.7694;SAS_AF=0.8211;AA=T|||;VT=SNP
8	3852843	rs2627505	G	A	100	PASS	AC=3433;AF=0.685503;AN=5008;NS=2504;DP=18977;EAS_AF=0.7669;AMR_AF=0.6744;AFR_AF=0.6059;EUR_AF=0.66;SAS_AF=0.7434;AA=G|||;VT=SNP
8	3852850	rs2627504	T	C	100	PASS	AC=4141;AF=0.826877;AN=5008;NS=2504;DP=18838;EAS_AF=0.8442;AMR_AF=0.8746;AFR_AF=0.8359;EUR_AF=0.7694;SAS_AF=0.8221;AA=C|||;VT=SNP
8	3853066	rs17330534	G	A	100	PASS	AC=192;AF=0.0383387;AN=5008;NS=2504;DP=17167;EAS_AF=0.0327;AMR_AF=0.0533;AFR_AF=0.0083;EUR_AF=0.0706;SAS_AF=0.0409;AA=G|||;VT=SNP
8	3853110	rs62501249	G	C	100	PASS	AC=192;AF=0.0383387;AN=5008;NS=2504;DP=18664;EAS_AF=0.0327;AMR_AF=0.0533;AFR_AF=0.0083;EUR_AF=0.0706;SAS_AF=0.0409;AA=G|||;VT=SNP
8	3853112	rs2554677	A	G	100	PASS	AC=2805;AF=0.560104;AN=5008;NS=2504;DP=18699;EAS_AF=0.6111;AMR_AF=0.4813;AFR_AF=0.6316;EUR_AF=0.4324;SAS_AF=0.5982;AA=A|||;VT=SNP
8	3853236	rs74493304	C	G	100	PASS	AC=386;AF=0.0770767;AN=5008;NS=2504;DP=20422;EAS_AF=0.0437;AMR_AF=0.1239;AFR_AF=0.1611;EUR_AF=0.0209;SAS_AF=0.0225;AA=C|||;VT=SNP
8	3853247	rs57847532	C	T	100	PASS	AC=1056;AF=0.210863;AN=5008;NS=2504;DP=20424;EAS_AF=0.1835;AMR_AF=0.2046;AFR_AF=0.2927;EUR_AF=0.1889;SAS_AF=0.1554;AA=C|||;VT=SNP
8	3853290	rs75356786	T	C	100	PASS	AC=386;AF=0.0770767;AN=5008;NS=2504;DP=19744;EAS_AF=0.0437;AMR_AF=0.1239;AFR_AF=0.1611;EUR_AF=0.0209;SAS_AF=0.0225;AA=T|||;VT=SNP
8	3853341	rs12680540	T	C	100	PASS	AC=2271;AF=0.453474;AN=5008;NS=2504;DP=19809;EAS_AF=0.4504;AMR_AF=0.4582;AFR_AF=0.416;EUR_AF=0.4314;SAS_AF=0.5266;AA=T|||;VT=SNP
8	3853822	rs2627477	G	C	100	PASS	AC=3356;AF=0.670128;AN=5008;NS=2504;DP=17022;EAS_AF=0.6895;AMR_AF=0.6585;AFR_AF=0.7874;EUR_AF=0.5268;SAS_AF=0.6472;AA=C|||;VT=SNP
8	3853878	rs2554675	A	G	100	PASS	AC=3302;AF=0.659345;AN=5008;NS=2504;DP=17722;EAS_AF=0.6875;AMR_AF=0.6542;AFR_AF=0.7451;EUR_AF=0.5278;SAS_AF=0.6534;AA=G|||;VT=SNP
8	3853936	rs2554674	A	G	100	PASS	AC=3274;AF=0.653754;AN=5008;NS=2504;DP=16373;EAS_AF=0.6895;AMR_AF=0.6513;AFR_AF=0.7239;EUR_AF=0.5278;SAS_AF=0.6534;AA=A|||;VT=SNP
8	3854382	rs1523254	G	A	100	PASS	AC=3343;AF=0.667532;AN=5008;NS=2504;DP=19683;EAS_AF=0.6845;AMR_AF=0.6556;AFR_AF=0.7905;EUR_AF=0.5229;SAS_AF=0.6411;AA=A|||;VT=SNP
8	3854646	rs13253768	G	C	100	PASS	AC=2317;AF=0.46266;AN=5008;NS=2504;DP=20770;EAS_AF=0.4415;AMR_AF=0.4467;AFR_AF=0.5144;EUR_AF=0.3946;SAS_AF=0.4959;AA=G|||;VT=SNP
8	3854724	rs13254073	G	A	100	PASS	AC=2505;AF=0.5002;AN=5008;NS=2504;DP=20980;EAS_AF=0.5397;AMR_AF=0.4553;AFR_AF=0.5348;EUR_AF=0.4016;SAS_AF=0.546;AA=G|||;VT=SNP
8	3854987	rs17068473	G	T	100	PASS	AC=1152;AF=0.230032;AN=5008;NS=2504;DP=19568;EAS_AF=0.2341;AMR_AF=0.2651;AFR_AF=0.1089;EUR_AF=0.2495;SAS_AF=0.3446;AA=g|||;VT=SNP
8	3855302	rs1863475	G	A	100	PASS	AC=3471;AF=0.693091;AN=5008;NS=2504;DP=19036;EAS_AF=0.7679;AMR_AF=0.6801;AFR_AF=0.6566;EUR_AF=0.6421;SAS_AF=0.727;AA=A|||;VT=SNP
8	3855658	rs17068480	G	A	100	PASS	AC=541;AF=0.108027;AN=5008;NS=2504;DP=18375;EAS_AF=0.2688;AMR_AF=0.0533;AFR_AF=0.0666;EUR_AF=0.0716;SAS_AF=0.0746;AA=G|||;VT=SNP
8	3855838	rs2059582	T	C	100	PASS	AC=3941;AF=0.786941;AN=5008;NS=2504;DP=18018;EAS_AF=0.8532;AMR_AF=0.8689;AFR_AF=0.6097;EUR_AF=0.8161;SAS_AF=0.8701;AA=T|||;VT=SNP
8	3856228	rs1403592	G	T	100	PASS	AC=782;AF=0.15615;AN=5008;NS=2504;DP=12598;EAS_AF=0.1984;AMR_AF=0.17;AFR_AF=0.1301;EUR_AF=0.0835;SAS_AF=0.2127;AA=G|||;VT=SNP
8	3856492	rs117482219	A	G	100	PASS	AC=110;AF=0.0219649;AN=5008;NS=2504;DP=8395;EAS_AF=0.002;AMR_AF=0.0461;AFR_AF=0.0023;EUR_AF=0.0537;SAS_AF=0.0194;AA=A|||;VT=SNP
8	3856632	rs79665737	C	A	100	PASS	AC=223;AF=0.0445288;AN=5008;NS=2504;DP=12308;EAS_AF=0.0982;AMR_AF=0.0692;AFR_AF=0.0061;EUR_AF=0.0378;SAS_AF=0.0307;AA=C|||;VT=SNP
8	3856699	rs56367676	C	T	100	PASS	AC=766;AF=0.152955;AN=5008;NS=2504;DP=13128;EAS_AF=0.1994;AMR_AF=0.1729;AFR_AF=0.1195;EUR_AF=0.0835;SAS_AF=0.2076;AA=C|||;VT=SNP
8	3857065	rs2740974	C	T	100	PASS	AC=1958;AF=0.390974;AN=5008;NS=2504;DP=20346;EAS_AF=0.369;AMR_AF=0.4179;AFR_AF=0.3283;EUR_AF=0.4284;SAS_AF=0.4407;AA=C|||;VT=SNP
8	3857355	rs55824939	C	T	100	PASS	AC=799;AF=0.159545;AN=5008;NS=2504;DP=17382;EAS_AF=0.2014;AMR_AF=0.1931;AFR_AF=0.1142;EUR_AF=0.1054;SAS_AF=0.2096;AA=t|||;VT=SNP
8	3857417	rs7003719	G	A	100	PASS	AC=1373;AF=0.274161;AN=5008;NS=2504;DP=17787;EAS_AF=0.0883;AMR_AF=0.2839;AFR_AF=0.4486;EUR_AF=0.2893;SAS_AF=0.2076;AA=G|||;VT=SNP
8	3857596	rs2688371	T	C	100	PASS	AC=988;AF=0.197284;AN=5008;NS=2504;DP=16445;EAS_AF=0.2123;AMR_AF=0.255;AFR_AF=0.0106;EUR_AF=0.2704;SAS_AF=0.318;AA=t|||;VT=SNP
8	3857709	rs2627411	G	A	100	PASS	AC=3227;AF=0.644369;AN=5008;NS=2504;DP=14200;EAS_AF=0.8115;AMR_AF=0.6571;AFR_AF=0.4448;EUR_AF=0.6163;SAS_AF=0.7618;AA=A|||;VT=SNP
8	3858000	rs12680867	C	T	100	PASS	AC=1081;AF=0.215855;AN=5008;NS=2504;DP=14234;EAS_AF=0.3552;AMR_AF=0.2363;AFR_AF=0.1611;EUR_AF=0.0855;SAS_AF=0.2658;AA=T|||;VT=SNP
8	3858065	rs2258903	G	C	100	PASS	AC=1815;AF=0.36242;AN=5008;NS=2504;DP=13349;EAS_AF=0.3264;AMR_AF=0.3401;AFR_AF=0.3321;EUR_AF=0.4006;SAS_AF=0.4172;AA=G|||;VT=SNP
8	3858131	rs12675202	T	C	100	PASS	AC=788;AF=0.157348;AN=5008;NS=2504;DP=12737;EAS_AF=0.2004;AMR_AF=0.1916;AFR_AF=0.0923;EUR_AF=0.1024;SAS_AF=0.2331;AA=T|||;VT=SNP
8	3858616	rs73182005	G	A	100	PASS	AC=255;AF=0.0509185;AN=5008;NS=2504;DP=15176;EAS_AF=0.0446;AMR_AF=0.049;AFR_AF=0.0136;EUR_AF=0.0716;SAS_AF=0.0879;AA=G|||;VT=SNP
8	3858820	rs2258845	A	G	100	PASS	AC=1929;AF=0.385184;AN=5008;NS=2504;DP=13809;EAS_AF=0.2639;AMR_AF=0.4121;AFR_AF=0.3419;EUR_AF=0.5169;SAS_AF=0.4141;AA=A|||;VT=SNP
8	3859012	rs7013771	G	A	100	PASS	AC=895;AF=0.178714;AN=5008;NS=2504;DP=18795;EAS_AF=0.1974;AMR_AF=0.196;AFR_AF=0.174;EUR_AF=0.1014;SAS_AF=0.2331;AA=G|||;VT=SNP
8	3859169	rs7000915	T	C	100	PASS	AC=900;AF=0.179712;AN=5008;NS=2504;DP=18645;EAS_AF=0.1984;AMR_AF=0.1974;AFR_AF=0.1747;EUR_AF=0.1014;SAS_AF=0.2352;AA=T|||;VT=SNP
8	3859688	rs17068507	T	C	100	PASS	AC=795;AF=0.158746;AN=5008;NS=2504;DP=16286;EAS_AF=0.2034;AMR_AF=0.1902;AFR_AF=0.093;EUR_AF=0.1024;SAS_AF=0.2372;AA=T|||;VT=SNP
8	3859721	rs2554672	C	T	100	PASS	AC=3278;AF=0.654553;AN=5008;NS=2504;DP=15825;EAS_AF=0.6577;AMR_AF=0.611;AFR_AF=0.6452;EUR_AF=0.6223;SAS_AF=0.728;AA=T|||;VT=SNP
8	3859812	rs73182011	C	T	100	PASS	AC=795;AF=0.158746;AN=5008;NS=2504;DP=16188;EAS_AF=0.2034;AMR_AF=0.1902;AFR_AF=0.093;EUR_AF=0.1024;SAS_AF=0.2372;AA=C|||;VT=SNP
8	3859915	rs67030745	T	G	100	PASS	AC=912;AF=0.182109;AN=5008;NS=2504;DP=16985;EAS_AF=0.2054;AMR_AF=0.2003;AFR_AF=0.1755;EUR_AF=0.1014;SAS_AF=0.2372;AA=T|||;VT=SNP
8	3859936	rs2740973	A	C	100	PASS	AC=3365;AF=0.671925;AN=5008;NS=2504;DP=16607;EAS_AF=0.6825;AMR_AF=0.6398;AFR_AF=0.6195;EUR_AF=0.6889;SAS_AF=0.7372;AA=C|||;VT=SNP
8	3860296	rs56183360	G	A	100	PASS	AC=906;AF=0.180911;AN=5008;NS=2504;DP=13807;EAS_AF=0.2044;AMR_AF=0.1974;AFR_AF=0.174;EUR_AF=0.1024;SAS_AF=0.2352;AA=G|||;VT=SNP
8	3860460	rs2554670	C	T	100	PASS	AC=4105;AF=0.819688;AN=5008;NS=2504;DP=14788;EAS_AF=0.8224;AMR_AF=0.7161;AFR_AF=0.9327;EUR_AF=0.7525;SAS_AF=0.8067;AA=c|||;VT=SNP
8	3861083	rs17574215	T	C	100	PASS	AC=945;AF=0.188698;AN=5008;NS=2504;DP=14480;EAS_AF=0.2143;AMR_AF=0.2003;AFR_AF=0.1921;EUR_AF=0.1004;SAS_AF=0.2403;AA=C|||;VT=SNP
8	3861284	rs17063183	G	C	100	PASS	AC=940;AF=0.1877;AN=5008;NS=2504;DP=14254;EAS_AF=0.2143;AMR_AF=0.2003;AFR_AF=0.1921;EUR_AF=0.1004;SAS_AF=0.2352;AA=C|||;VT=SNP
8	3861335	rs17063188	T	C	100	PASS	AC=925;AF=0.184704;AN=5008;NS=2504;DP=14819;EAS_AF=0.2113;AMR_AF=0.1988;AFR_AF=0.1861;EUR_AF=0.1004;SAS_AF=0.2321;AA=T|||;VT=SNP
8	3861630	rs2740972	C	T	100	PASS	AC=1954;AF=0.390176;AN=5008;NS=2504;DP=13906;EAS_AF=0.4583;AMR_AF=0.3386;AFR_AF=0.326;EUR_AF=0.3996;SAS_AF=0.4335;AA=C|||;VT=SNP
8	3861653	rs1523253	G	C	100	PASS	AC=4715;AF=0.941494;AN=5008;NS=2504;DP=13282;EAS_AF=0.8819;AMR_AF=0.9193;AFR_AF=0.9947;EUR_AF=0.9235;SAS_AF=0.9652;AA=C|||;VT=SNP
8	3861775	rs1955096	A	G	100	PASS	AC=3189;AF=0.636781;AN=5008;NS=2504;DP=13394;EAS_AF=0.6716;AMR_AF=0.5908;AFR_AF=0.5953;EUR_AF=0.5964;SAS_AF=0.7311;AA=G|||;VT=SNP
8	3861975	rs2740970	T	C	100	PASS	AC=1720;AF=0.34345;AN=5008;NS=2504;DP=11399;EAS_AF=0.2649;AMR_AF=0.353;AFR_AF=0.2769;EUR_AF=0.4334;SAS_AF=0.4151;AA=t|||;VT=SNP
8	3862079	rs2688370	A	C	100	PASS	AC=1726;AF=0.344649;AN=5008;NS=2504;DP=13260;EAS_AF=0.2649;AMR_AF=0.3386;AFR_AF=0.3162;EUR_AF=0.3986;SAS_AF=0.4141;AA=A|||;VT=SNP
8	3862634	rs9886397	T	C	100	PASS	AC=946;AF=0.188898;AN=5008;NS=2504;DP=16044;EAS_AF=0.1518;AMR_AF=0.1455;AFR_AF=0.3026;EUR_AF=0.164;SAS_AF=0.1299;AA=T|||;VT=SNP
8	3862654	rs2554668	T	A	100	PASS	AC=1652;AF=0.329872;AN=5008;NS=2504;DP=15432;EAS_AF=0.254;AMR_AF=0.3401;AFR_AF=0.264;EUR_AF=0.4046;SAS_AF=0.4131;AA=T|||;VT=SNP
8	3862660	rs56041615	G	T	100	PASS	AC=853;AF=0.170327;AN=5008;NS=2504;DP=15311;EAS_AF=0.2093;AMR_AF=0.1801;AFR_AF=0.1694;EUR_AF=0.0805;SAS_AF=0.2168;AA=G|||;VT=SNP
8	3862703	rs2688368	A	G	100	PASS	AC=3136;AF=0.626198;AN=5008;NS=2504;DP=15233;EAS_AF=0.6766;AMR_AF=0.5922;AFR_AF=0.5439;EUR_AF=0.6034;SAS_AF=0.7331;AA=G|||;VT=SNP
8	3863111	rs17068510	T	G	100	PASS	AC=1233;AF=0.246206;AN=5008;NS=2504;DP=18965;EAS_AF=0.2153;AMR_AF=0.255;AFR_AF=0.2602;EUR_AF=0.2008;SAS_AF=0.2996;AA=G|||;VT=SNP
8	3863258	rs2740969	G	C	100	PASS	AC=1662;AF=0.331869;AN=5008;NS=2504;DP=19969;EAS_AF=0.255;AMR_AF=0.3343;AFR_AF=0.3109;EUR_AF=0.3936;SAS_AF=0.3742;AA=T|||;VT=SNP
8	3863732	rs2740968	G	T	100	PASS	AC=2067;AF=0.41274;AN=5008;NS=2504;DP=19946;EAS_AF=0.5754;AMR_AF=0.3386;AFR_AF=0.3215;EUR_AF=0.4235;SAS_AF=0.41;AA=G|||;VT=SNP
8	3863791	rs17068516	G	C	100	PASS	AC=733;AF=0.146366;AN=5008;NS=2504;DP=18241;EAS_AF=0.2063;AMR_AF=0.1729;AFR_AF=0.0915;EUR_AF=0.0805;SAS_AF=0.2076;AA=G|||;VT=SNP
8	3864110	rs2912297	G	C	100	PASS	AC=1994;AF=0.398163;AN=5008;NS=2504;DP=16833;EAS_AF=0.4683;AMR_AF=0.3372;AFR_AF=0.3464;EUR_AF=0.4026;SAS_AF=0.4346;AA=G|||;VT=SNP
8	3864473	rs2740966	A	C	100	PASS	AC=3253;AF=0.649561;AN=5008;NS=2504;DP=14254;EAS_AF=0.6706;AMR_AF=0.5879;AFR_AF=0.6483;EUR_AF=0.5994;SAS_AF=0.7249;AA=C|||;VT=SNP
8	3864558	rs77913870	C	T	100	PASS	AC=724;AF=0.144569;AN=5008;NS=2504;DP=15691;EAS_AF=0.1984;AMR_AF=0.1715;AFR_AF=0.0915;EUR_AF=0.0785;SAS_AF=0.2096;AA=C|||;VT=SNP
8	3864593	rs2740965	T	C	100	PASS	AC=2895;AF=0.578075;AN=5008;NS=2504;DP=15860;EAS_AF=0.6667;AMR_AF=0.5389;AFR_AF=0.525;EUR_AF=0.5199;SAS_AF=0.6462;AA=C|||;VT=SNP
8	3864820	rs2554633	G	C	100	PASS	AC=4757;AF=0.94988;AN=5008;NS=2504;DP=20235;EAS_AF=0.8849;AMR_AF=0.9697;AFR_AF=0.9955;EUR_AF=0.9264;SAS_AF=0.9652;AA=C|||;VT=SNP
8	3864846	rs67053416	C	G	100	PASS	AC=899;AF=0.179513;AN=5008;NS=2504;DP=18765;EAS_AF=0.1984;AMR_AF=0.1787;AFR_AF=0.1815;EUR_AF=0.0795;SAS_AF=0.2607;AA=C|||;VT=SNP
8	3865444	rs2740964	A	G	100	PASS	AC=3229;AF=0.644768;AN=5008;NS=2504;DP=14877;EAS_AF=0.6687;AMR_AF=0.598;AFR_AF=0.6505;EUR_AF=0.6223;SAS_AF=0.6687;AA=G|||;VT=SNP
8	3865488	rs2740963	A	G	100	PASS	AC=1769;AF=0.353235;AN=5008;NS=2504;DP=14411;EAS_AF=0.4087;AMR_AF=0.33;AFR_AF=0.3207;EUR_AF=0.3887;SAS_AF=0.32;AA=A|||;VT=SNP
8	3865670	rs2740962	C	T	100	PASS	AC=2579;AF=0.514976;AN=5008;NS=2504;DP=13524;EAS_AF=0.5952;AMR_AF=0.5043;AFR_AF=0.4607;EUR_AF=0.4662;SAS_AF=0.5634;AA=T|||;VT=SNP
8	3866206	rs2740960	A	C	100	PASS	AC=3065;AF=0.612021;AN=5008;NS=2504;DP=11086;EAS_AF=0.6131;AMR_AF=0.6009;AFR_AF=0.5651;EUR_AF=0.6282;SAS_AF=0.6656;AA=C|||;VT=SNP
8	3866257	rs2740959	T	C	100	PASS	AC=3206;AF=0.640176;AN=5008;NS=2504;DP=11570;EAS_AF=0.6696;AMR_AF=0.5994;AFR_AF=0.6089;EUR_AF=0.6332;SAS_AF=0.6881;AA=C|||;VT=SNP
8	3866422	rs2740958	G	A	100	PASS	AC=1753;AF=0.35004;AN=5008;NS=2504;DP=13271;EAS_AF=0.4067;AMR_AF=0.3256;AFR_AF=0.323;EUR_AF=0.3807;SAS_AF=0.3139;AA=G|||;VT=SNP
8	3866497	rs17068527	G	A	100	PASS	AC=774;AF=0.154553;AN=5008;NS=2504;DP=16069;EAS_AF=0.1974;AMR_AF=0.1758;AFR_AF=0.0832;EUR_AF=0.0865;SAS_AF=0.2618;AA=G|||;VT=SNP
8	3866614	rs2688365	T	G	100	PASS	AC=2968;AF=0.592652;AN=5008;NS=2504;DP=15288;EAS_AF=0.6121;AMR_AF=0.5778;AFR_AF=0.5371;EUR_AF=0.5915;SAS_AF=0.6595;AA=G|||;VT=SNP
8	3866709	rs17330743	G	C	100	PASS	AC=1107;AF=0.221046;AN=5008;NS=2504;DP=13103;EAS_AF=0.1984;AMR_AF=0.2421;AFR_AF=0.1505;EUR_AF=0.2008;SAS_AF=0.3456;AA=A|||;VT=SNP
8	3866852	rs17330757	G	C	100	PASS	AC=1137;AF=0.227037;AN=5008;NS=2504;DP=15622;EAS_AF=0.2014;AMR_AF=0.245;AFR_AF=0.1641;EUR_AF=0.2028;SAS_AF=0.3507;AA=G|||;VT=SNP
8	3867016	rs2740957	T	C	100	PASS	AC=1601;AF=0.319688;AN=5008;NS=2504;DP=17277;EAS_AF=0.2698;AMR_AF=0.3314;AFR_AF=0.3147;EUR_AF=0.3837;SAS_AF=0.3037;AA=T|||;VT=SNP
8	3867078	rs17402676	T	C	100	PASS	AC=1124;AF=0.224441;AN=5008;NS=2504;DP=17176;EAS_AF=0.1994;AMR_AF=0.245;AFR_AF=0.1626;EUR_AF=0.2018;SAS_AF=0.3425;AA=T|||;VT=SNP
8	3867195	rs2554669	G	A	100	PASS	AC=2908;AF=0.580671;AN=5008;NS=2504;DP=16830;EAS_AF=0.6071;AMR_AF=0.5706;AFR_AF=0.5076;EUR_AF=0.5825;SAS_AF=0.6575;AA=A|||;VT=SNP
8	3867248	rs2554671	C	G	100	PASS	AC=3162;AF=0.63139;AN=5008;NS=2504;DP=16163;EAS_AF=0.6647;AMR_AF=0.5764;AFR_AF=0.649;EUR_AF=0.5805;SAS_AF=0.6646;AA=G|||;VT=SNP
8	3867385	rs2740956	G	C	100	PASS	AC=1758;AF=0.351038;AN=5008;NS=2504;DP=17093;EAS_AF=0.4067;AMR_AF=0.33;AFR_AF=0.323;EUR_AF=0.3817;SAS_AF=0.3149;AA=G|||;VT=SNP
8	3867401	rs2554673	C	G	100	PASS	AC=1596;AF=0.31869;AN=5008;NS=2504;DP=17628;EAS_AF=0.2679;AMR_AF=0.33;AFR_AF=0.3162;EUR_AF=0.3797;SAS_AF=0.3037;AA=C|||;VT=SNP
8	3867513	rs12674864	C	T	100	PASS	AC=784;AF=0.15655;AN=5008;NS=2504;DP=17833;EAS_AF=0.1964;AMR_AF=0.1744;AFR_AF=0.0908;EUR_AF=0.0895;SAS_AF=0.2607;AA=C|||;VT=SNP
8	3867591	rs12677415	T	C	100	PASS	AC=1118;AF=0.223243;AN=5008;NS=2504;DP=19993;EAS_AF=0.1994;AMR_AF=0.2378;AFR_AF=0.1589;EUR_AF=0.2038;SAS_AF=0.3446;AA=T|||;VT=SNP
8	3867693	rs12675311	C	G	100	PASS	AC=791;AF=0.157947;AN=5008;NS=2504;DP=18282;EAS_AF=0.1974;AMR_AF=0.1758;AFR_AF=0.0946;EUR_AF=0.0895;SAS_AF=0.2607;AA=C|||;VT=SNP
8	3867760	rs2740955	C	T	100	PASS	AC=3167;AF=0.632388;AN=5008;NS=2504;DP=17266;EAS_AF=0.6607;AMR_AF=0.5735;AFR_AF=0.6558;EUR_AF=0.5845;SAS_AF=0.6626;AA=T|||;VT=SNP
8	3867900	rs2740954	T	A	100	PASS	AC=4094;AF=0.817492;AN=5008;NS=2504;DP=20689;EAS_AF=0.8244;AMR_AF=0.7075;AFR_AF=0.9372;EUR_AF=0.7495;SAS_AF=0.7965;AA=A|||;VT=SNP
8	3868458	rs2740953	G	A	100	PASS	AC=1599;AF=0.319289;AN=5008;NS=2504;DP=19668;EAS_AF=0.2659;AMR_AF=0.3271;AFR_AF=0.3154;EUR_AF=0.3847;SAS_AF=0.3067;AA=G|||;VT=SNP
8	3868767	rs17068532	G	C	100	PASS	AC=818;AF=0.163339;AN=5008;NS=2504;DP=18306;EAS_AF=0.2034;AMR_AF=0.1758;AFR_AF=0.1067;EUR_AF=0.0875;SAS_AF=0.2679;AA=G|||;VT=SNP
8	3868822	rs2740952	T	C	100	PASS	AC=1660;AF=0.33147;AN=5008;NS=2504;DP=17786;EAS_AF=0.2679;AMR_AF=0.33;AFR_AF=0.3517;EUR_AF=0.3926;SAS_AF=0.3078;AA=T|||;VT=SNP
8	3868841	rs2740951	G	A	100	PASS	AC=3070;AF=0.613019;AN=5008;NS=2504;DP=18125;EAS_AF=0.6617;AMR_AF=0.5648;AFR_AF=0.5923;EUR_AF=0.5755;SAS_AF=0.6636;AA=g|||;VT=SNP
8	3869022	rs17068538	G	C	100	PASS	AC=780;AF=0.155751;AN=5008;NS=2504;DP=17232;EAS_AF=0.1964;AMR_AF=0.1744;AFR_AF=0.0908;EUR_AF=0.0865;SAS_AF=0.2597;AA=G|||;VT=SNP
8	3869134	rs17068540	T	C	100	PASS	AC=472;AF=0.0942492;AN=5008;NS=2504;DP=17012;EAS_AF=0.1429;AMR_AF=0.0663;AFR_AF=0.0575;EUR_AF=0.1153;SAS_AF=0.092;AA=T|||;VT=SNP
8	3869214	rs2740950	A	T	100	PASS	AC=3212;AF=0.641374;AN=5008;NS=2504;DP=18108;EAS_AF=0.6696;AMR_AF=0.5778;AFR_AF=0.6755;EUR_AF=0.5905;SAS_AF=0.6636;AA=T|||;VT=SNP
8	3869296	rs2740949	G	C	100	PASS	AC=1625;AF=0.324481;AN=5008;NS=2504;DP=16107;EAS_AF=0.2659;AMR_AF=0.3242;AFR_AF=0.3328;EUR_AF=0.3887;SAS_AF=0.3078;AA=G|||;VT=SNP
8	3869609	rs17068542	A	C	100	PASS	AC=863;AF=0.172324;AN=5008;NS=2504;DP=15710;EAS_AF=0.2063;AMR_AF=0.1772;AFR_AF=0.1407;EUR_AF=0.0875;SAS_AF=0.2638;AA=A|||;VT=SNP
8	3869704	rs2740948	C	G	100	PASS	AC=3213;AF=0.641573;AN=5008;NS=2504;DP=16310;EAS_AF=0.6667;AMR_AF=0.5793;AFR_AF=0.677;EUR_AF=0.5905;SAS_AF=0.6646;AA=G|||;VT=SNP
8	3869858	rs2740947	T	G	100	PASS	AC=2953;AF=0.589657;AN=5008;NS=2504;DP=18126;EAS_AF=0.6121;AMR_AF=0.5749;AFR_AF=0.5318;EUR_AF=0.5905;SAS_AF=0.6544;AA=G|||;VT=SNP
8	3869923	rs116887628	G	A	100	PASS	AC=142;AF=0.0283546;AN=5008;NS=2504;DP=19491;EAS_AF=0.003;AMR_AF=0.0591;AFR_AF=0.0038;EUR_AF=0.0686;SAS_AF=0.0245;AA=G|||;VT=SNP
8	3870071	rs2740946	C	T	100	PASS	AC=3165;AF=0.631989;AN=5008;NS=2504;DP=19180;EAS_AF=0.6597;AMR_AF=0.5764;AFR_AF=0.6505;EUR_AF=0.5865;SAS_AF=0.6646;AA=T|||;VT=SNP
8	3870144	rs2740945	T	G	100	PASS	AC=3178;AF=0.634585;AN=5008;NS=2504;DP=20018;EAS_AF=0.6597;AMR_AF=0.5793;AFR_AF=0.6498;EUR_AF=0.5895;SAS_AF=0.6738;AA=G|||;VT=SNP
8	3870365	rs2554606	A	G	100	PASS	AC=3152;AF=0.629393;AN=5008;NS=2504;DP=19945;EAS_AF=0.6597;AMR_AF=0.5735;AFR_AF=0.649;EUR_AF=0.5775;SAS_AF=0.6646;AA=G|||;VT=SNP
8	3870368	rs2740944	C	G	100	PASS	AC=2990;AF=0.597045;AN=5008;NS=2504;DP=19831;EAS_AF=0.6597;AMR_AF=0.5634;AFR_AF=0.5333;EUR_AF=0.5775;SAS_AF=0.6626;AA=G|||;VT=SNP
8	3870616	rs2740943	G	A	100	PASS	AC=2979;AF=0.594848;AN=5008;NS=2504;DP=21049;EAS_AF=0.6617;AMR_AF=0.5605;AFR_AF=0.531;EUR_AF=0.5736;SAS_AF=0.6585;AA=G|||;VT=SNP
8	3870737	rs73182064	C	G	100	PASS	AC=821;AF=0.163938;AN=5008;NS=2504;DP=17476;EAS_AF=0.1925;AMR_AF=0.1758;AFR_AF=0.1256;EUR_AF=0.0855;SAS_AF=0.2587;AA=C|||;VT=SNP
8	3870939	rs34352352	G	C	100	PASS	AC=934;AF=0.186502;AN=5008;NS=2504;DP=19290;EAS_AF=0.1627;AMR_AF=0.1369;AFR_AF=0.2852;EUR_AF=0.167;SAS_AF=0.1329;AA=G|||;VT=SNP
8	3870985	rs2740942	C	T	100	PASS	AC=2869;AF=0.572883;AN=5008;NS=2504;DP=19302;EAS_AF=0.6022;AMR_AF=0.5576;AFR_AF=0.5;EUR_AF=0.5746;SAS_AF=0.6503;AA=T|||;VT=SNP
8	3871360	rs2688276	A	C	100	PASS	AC=3021;AF=0.603235;AN=5008;NS=2504;DP=18585;EAS_AF=0.631;AMR_AF=0.5706;AFR_AF=0.5711;EUR_AF=0.5885;SAS_AF=0.6564;AA=C|||;VT=SNP
8	3871452	rs2740940	C	T	100	PASS	AC=2956;AF=0.590256;AN=5008;NS=2504;DP=19479;EAS_AF=0.6181;AMR_AF=0.5548;AFR_AF=0.6097;EUR_AF=0.5507;SAS_AF=0.6012;AA=T|||;VT=SNP
8	3871852	rs2554605	A	T	100	PASS	AC=861;AF=0.171925;AN=5008;NS=2504;DP=18959;EAS_AF=0.2014;AMR_AF=0.2392;AFR_AF=0.0076;EUR_AF=0.2714;SAS_AF=0.2137;AA=A|||;VT=SNP
8	3871932	rs2554604	A	C	100	PASS	AC=2173;AF=0.433906;AN=5008;NS=2504;DP=18951;EAS_AF=0.4196;AMR_AF=0.5086;AFR_AF=0.2466;EUR_AF=0.5109;SAS_AF=0.5695;AA=A|||;VT=SNP
8	3871946	rs56165800	G	C	100	PASS	AC=830;AF=0.165735;AN=5008;NS=2504;DP=18723;EAS_AF=0.2034;AMR_AF=0.1772;AFR_AF=0.1097;EUR_AF=0.0845;SAS_AF=0.2781;AA=G|||;VT=SNP
8	3872513	rs2740939	T	G	100	PASS	AC=2191;AF=0.4375;AN=5008;NS=2504;DP=18286;EAS_AF=0.4643;AMR_AF=0.4914;AFR_AF=0.2557;EUR_AF=0.4791;SAS_AF=0.5746;AA=G|||;VT=SNP
8	3872583	rs2554603	C	A	100	PASS	AC=1935;AF=0.386382;AN=5008;NS=2504;DP=18344;EAS_AF=0.6002;AMR_AF=0.4121;AFR_AF=0.1505;EUR_AF=0.3588;SAS_AF=0.4949;AA=A|||;VT=SNP
8	3872987	rs17068550	G	A	100	PASS	AC=787;AF=0.157149;AN=5008;NS=2504;DP=17747;EAS_AF=0.1984;AMR_AF=0.1772;AFR_AF=0.09;EUR_AF=0.0835;SAS_AF=0.2669;AA=G|||;VT=SNP
8	3872992	rs11992654	G	T	100	PASS	AC=900;AF=0.179712;AN=5008;NS=2504;DP=17801;EAS_AF=0.2044;AMR_AF=0.0922;AFR_AF=0.3268;EUR_AF=0.1074;SAS_AF=0.092;AA=G|||;VT=SNP
8	3873152	rs2688403	T	C	100	PASS	AC=935;AF=0.186701;AN=5008;NS=2504;DP=12937;EAS_AF=0.1895;AMR_AF=0.255;AFR_AF=0.0091;EUR_AF=0.2922;SAS_AF=0.2669;AA=T|||;VT=SNP
8	3873223	rs11989466	A	G	100	PASS	AC=837;AF=0.167133;AN=5008;NS=2504;DP=14280;EAS_AF=0.0645;AMR_AF=0.0937;AFR_AF=0.3752;EUR_AF=0.1163;SAS_AF=0.0961;AA=A|||;VT=SNP
8	3873448	rs57835507	A	C	100	PASS	AC=819;AF=0.163538;AN=5008;NS=2504;DP=17182;EAS_AF=0.2083;AMR_AF=0.1772;AFR_AF=0.0998;EUR_AF=0.0855;SAS_AF=0.274;AA=A|||;VT=SNP
8	3873911	rs56899440	C	A	100	PASS	AC=673;AF=0.134385;AN=5008;NS=2504;DP=17287;EAS_AF=0.0645;AMR_AF=0.085;AFR_AF=0.264;EUR_AF=0.1044;SAS_AF=0.0971;AA=C|||;VT=SNP
8	3874001	rs2554602	G	A	100	PASS	AC=847;AF=0.169129;AN=5008;NS=2504;DP=18262;EAS_AF=0.1974;AMR_AF=0.2378;AFR_AF=0.0083;EUR_AF=0.2654;SAS_AF=0.2096;AA=G|||;VT=SNP
8	3874281	rs2554600	G	C	100	PASS	AC=1817;AF=0.362819;AN=5008;NS=2504;DP=19895;EAS_AF=0.4613;AMR_AF=0.4092;AFR_AF=0.1808;EUR_AF=0.3509;SAS_AF=0.4867;AA=C|||;VT=SNP
8	3874345	rs56065554	G	C	100	PASS	AC=704;AF=0.140575;AN=5008;NS=2504;DP=19118;EAS_AF=0.0645;AMR_AF=0.0908;AFR_AF=0.2723;EUR_AF=0.1193;SAS_AF=0.0982;AA=G|||;VT=SNP
8	3874384	rs2688388	G	A	100	PASS	AC=3665;AF=0.731829;AN=5008;NS=2504;DP=19636;EAS_AF=0.7123;AMR_AF=0.755;AFR_AF=0.733;EUR_AF=0.7316;SAS_AF=0.7342;AA=A|||;VT=SNP
8	3874521	rs2554599	A	C	100	PASS	AC=1700;AF=0.339457;AN=5008;NS=2504;DP=18278;EAS_AF=0.3899;AMR_AF=0.4179;AFR_AF=0.1248;EUR_AF=0.3728;SAS_AF=0.4877;AA=A|||;VT=SNP
8	3874893	rs2554598	T	C	100	PASS	AC=842;AF=0.168131;AN=5008;NS=2504;DP=15549;EAS_AF=0.1895;AMR_AF=0.2334;AFR_AF=0.0091;EUR_AF=0.2714;SAS_AF=0.2086;AA=T|||;VT=SNP
8	3874946	rs2740938	C	G	100	PASS	AC=2885;AF=0.576078;AN=5008;NS=2504;DP=15639;EAS_AF=0.6528;AMR_AF=0.5072;AFR_AF=0.6301;EUR_AF=0.4712;SAS_AF=0.5808;AA=G|||;VT=SNP
8	3875048	rs59989369	G	A	100	PASS	AC=795;AF=0.158746;AN=5008;NS=2504;DP=15298;EAS_AF=0.2014;AMR_AF=0.1758;AFR_AF=0.0953;EUR_AF=0.0795;SAS_AF=0.2699;AA=g|||;VT=SNP
8	3875155	rs2554597	G	A	100	PASS	AC=1650;AF=0.329473;AN=5008;NS=2504;DP=16544;EAS_AF=0.3879;AMR_AF=0.4063;AFR_AF=0.1218;EUR_AF=0.3459;SAS_AF=0.4785;AA=G|||;VT=SNP
8	3875425	rs2554596	C	T	100	PASS	AC=1959;AF=0.391174;AN=5008;NS=2504;DP=16818;EAS_AF=0.628;AMR_AF=0.4078;AFR_AF=0.1596;EUR_AF=0.3509;SAS_AF=0.4898;AA=C|||;VT=SNP
8	3875524	rs2554595	G	A	100	PASS	AC=837;AF=0.167133;AN=5008;NS=2504;DP=16361;EAS_AF=0.1865;AMR_AF=0.232;AFR_AF=0.0098;EUR_AF=0.2704;SAS_AF=0.2076;AA=G|||;VT=SNP
8	3875543	rs60003008	G	C	100	PASS	AC=796;AF=0.158946;AN=5008;NS=2504;DP=16635;EAS_AF=0.2014;AMR_AF=0.1744;AFR_AF=0.0961;EUR_AF=0.0795;SAS_AF=0.271;AA=A|||;VT=SNP
8	3875652	rs2688378	G	C	100	PASS	AC=839;AF=0.167532;AN=5008;NS=2504;DP=16821;EAS_AF=0.1855;AMR_AF=0.2334;AFR_AF=0.0091;EUR_AF=0.2704;SAS_AF=0.2106;AA=G|||;VT=SNP
8	3876154	rs2554594	T	A	100	PASS	AC=1653;AF=0.330072;AN=5008;NS=2504;DP=20311;EAS_AF=0.3869;AMR_AF=0.4078;AFR_AF=0.1203;EUR_AF=0.3459;SAS_AF=0.4836;AA=T|||;VT=SNP
8	3876265	rs4875262	G	A	100	PASS	AC=1633;AF=0.326078;AN=5008;NS=2504;DP=19445;EAS_AF=0.3869;AMR_AF=0.4078;AFR_AF=0.1051;EUR_AF=0.3459;SAS_AF=0.4836;AA=G|||;VT=SNP
8	3876268	rs2554593	T	A	100	PASS	AC=1653;AF=0.330072;AN=5008;NS=2504;DP=19404;EAS_AF=0.3879;AMR_AF=0.4078;AFR_AF=0.1195;EUR_AF=0.3459;SAS_AF=0.4836;AA=T|||;VT=SNP
8	3876317	rs2740937	A	G	100	PASS	AC=3296;AF=0.658147;AN=5008;NS=2504;DP=18238;EAS_AF=0.6567;AMR_AF=0.5821;AFR_AF=0.7474;EUR_AF=0.5835;SAS_AF=0.6697;AA=g|||;VT=SNP
8	3876430	rs57249772	T	C	100	PASS	AC=969;AF=0.19349;AN=5008;NS=2504;DP=18426;EAS_AF=0.2083;AMR_AF=0.0965;AFR_AF=0.3487;EUR_AF=0.1252;SAS_AF=0.1074;AA=t|||;VT=SNP
8	3876461	rs2554591	G	A	100	PASS	AC=827;AF=0.165136;AN=5008;NS=2504;DP=19741;EAS_AF=0.1845;AMR_AF=0.2291;AFR_AF=0.0083;EUR_AF=0.2654;SAS_AF=0.2086;AA=G|||;VT=SNP
8	3877125	rs58639311	T	C	100	PASS	AC=835;AF=0.166733;AN=5008;NS=2504;DP=19755;EAS_AF=0.2044;AMR_AF=0.1772;AFR_AF=0.1067;EUR_AF=0.0825;SAS_AF=0.2883;AA=T|||;VT=SNP
8	3877651	rs2740935	A	T	100	PASS	AC=922;AF=0.184105;AN=5008;NS=2504;DP=16850;EAS_AF=0.1885;AMR_AF=0.2406;AFR_AF=0.0234;EUR_AF=0.2763;SAS_AF=0.2618;AA=A|||;VT=SNP
8	3877943	rs2980796	T	G	100	PASS	AC=1344;AF=0.268371;AN=5008;NS=2504;DP=19545;EAS_AF=0.1944;AMR_AF=0.3386;AFR_AF=0.1029;EUR_AF=0.4364;SAS_AF=0.3456;AA=T|||;VT=SNP
8	3877954	rs11136691	T	G	100	PASS	AC=2306;AF=0.460463;AN=5008;NS=2504;DP=19226;EAS_AF=0.4514;AMR_AF=0.5115;AFR_AF=0.2663;EUR_AF=0.5159;SAS_AF=0.6391;AA=T|||;VT=SNP
8	3878109	rs11994492	A	G	100	PASS	AC=939;AF=0.1875;AN=5008;NS=2504;DP=17435;EAS_AF=0.127;AMR_AF=0.0893;AFR_AF=0.4024;EUR_AF=0.1133;SAS_AF=0.1053;AA=A|||;VT=SNP
8	3878158	rs2554589	T	A	100	PASS	AC=2261;AF=0.451478;AN=5008;NS=2504;DP=18024;EAS_AF=0.4464;AMR_AF=0.4986;AFR_AF=0.2496;EUR_AF=0.5089;SAS_AF=0.637;AA=T|||;VT=SNP
8	3878463	rs2688362	A	T	100	PASS	AC=1858;AF=0.371006;AN=5008;NS=2504;DP=19975;EAS_AF=0.4454;AMR_AF=0.4121;AFR_AF=0.1551;EUR_AF=0.3608;SAS_AF=0.5675;AA=A|||;VT=SNP
8	3878472	rs2554588	C	T	100	PASS	AC=1741;AF=0.347644;AN=5008;NS=2504;DP=19718;EAS_AF=0.3869;AMR_AF=0.4135;AFR_AF=0.1165;EUR_AF=0.3608;SAS_AF=0.5593;AA=C|||;VT=SNP
8	3878600	rs17330883	C	G	100	PASS	AC=567;AF=0.113219;AN=5008;NS=2504;DP=19278;EAS_AF=0.1022;AMR_AF=0.2061;AFR_AF=0.0295;EUR_AF=0.174;SAS_AF=0.1094;AA=C|||;VT=SNP
8	3878648	rs2740933	C	T	100	PASS	AC=911;AF=0.181909;AN=5008;NS=2504;DP=19081;EAS_AF=0.1855;AMR_AF=0.2378;AFR_AF=0.0091;EUR_AF=0.2793;SAS_AF=0.272;AA=C|||;VT=SNP
8	3878675	rs2740932	G	C	100	PASS	AC=1757;AF=0.350839;AN=5008;NS=2504;DP=19818;EAS_AF=0.3869;AMR_AF=0.4135;AFR_AF=0.1399;EUR_AF=0.3439;SAS_AF=0.5613;AA=G|||;VT=SNP
8	3878794	rs2554587	G	T	100	PASS	AC=894;AF=0.178514;AN=5008;NS=2504;DP=22348;EAS_AF=0.1835;AMR_AF=0.2378;AFR_AF=0.0091;EUR_AF=0.2783;SAS_AF=0.2577;AA=G|||;VT=SNP
8	3878803	rs2554586	T	C	100	PASS	AC=2127;AF=0.42472;AN=5008;NS=2504;DP=22256;EAS_AF=0.3889;AMR_AF=0.4813;AFR_AF=0.2307;EUR_AF=0.4722;SAS_AF=0.635;AA=T|||;VT=SNP
8	3878880	rs2688354	G	A	100	PASS	AC=2101;AF=0.419529;AN=5008;NS=2504;DP=21310;EAS_AF=0.3889;AMR_AF=0.4798;AFR_AF=0.2118;EUR_AF=0.4722;SAS_AF=0.635;AA=G|||;VT=SNP
8	3879079	rs13282773	G	A	100	PASS	AC=182;AF=0.0363419;AN=5008;NS=2504;DP=17092;EAS_AF=0.1429;AMR_AF=0.0014;AFR_AF=0.0015;EUR_AF=0.0219;SAS_AF=0.0133;AA=G|||;VT=SNP
8	3879135	rs2554585	T	C	100	PASS	AC=2345;AF=0.468251;AN=5008;NS=2504;DP=18397;EAS_AF=0.4494;AMR_AF=0.4899;AFR_AF=0.3374;EUR_AF=0.4732;SAS_AF=0.6442;AA=T|||;VT=SNP
8	3879234	rs73182097	G	A	100	PASS	AC=830;AF=0.165735;AN=5008;NS=2504;DP=17531;EAS_AF=0.2044;AMR_AF=0.1729;AFR_AF=0.1089;EUR_AF=0.0815;SAS_AF=0.2843;AA=G|||;VT=SNP
8	3879543	rs2740931	A	G	100	PASS	AC=2247;AF=0.448682;AN=5008;NS=2504;DP=10755;EAS_AF=0.4474;AMR_AF=0.487;AFR_AF=0.2579;EUR_AF=0.4791;SAS_AF=0.6493;AA=A|||;VT=SNP
8	3879738	rs2554584	T	C	100	PASS	AC=2227;AF=0.444688;AN=5008;NS=2504;DP=9712;EAS_AF=0.4484;AMR_AF=0.487;AFR_AF=0.2481;EUR_AF=0.4722;SAS_AF=0.6483;AA=T|||;VT=SNP
8	3879797	rs60530803	T	C	100	PASS	AC=838;AF=0.167332;AN=5008;NS=2504;DP=12089;EAS_AF=0.2054;AMR_AF=0.1772;AFR_AF=0.1097;EUR_AF=0.0815;SAS_AF=0.2873;AA=T|||;VT=SNP
8	3879800	rs2554583	G	T	100	PASS	AC=4347;AF=0.868011;AN=5008;NS=2504;DP=12050;EAS_AF=0.8978;AMR_AF=0.7752;AFR_AF=0.9493;EUR_AF=0.7833;SAS_AF=0.8804;AA=T|||;VT=SNP
8	3879883	rs2740930	A	C	100	PASS	AC=2241;AF=0.447484;AN=5008;NS=2504;DP=13385;EAS_AF=0.4504;AMR_AF=0.4914;AFR_AF=0.2489;EUR_AF=0.4791;SAS_AF=0.6493;AA=A|||;VT=SNP
8	3879918	rs2740929	A	G	100	PASS	AC=2129;AF=0.42512;AN=5008;NS=2504;DP=14238;EAS_AF=0.3889;AMR_AF=0.487;AFR_AF=0.2224;EUR_AF=0.4732;SAS_AF=0.6431;AA=A|||;VT=SNP
8	3879959	rs2688345	G	C	100	PASS	AC=2121;AF=0.423522;AN=5008;NS=2504;DP=15289;EAS_AF=0.3909;AMR_AF=0.4841;AFR_AF=0.2224;EUR_AF=0.4732;SAS_AF=0.635;AA=C|||;VT=SNP
8	3880186	rs2554582	T	C	100	PASS	AC=2245;AF=0.448283;AN=5008;NS=2504;DP=18957;EAS_AF=0.4494;AMR_AF=0.487;AFR_AF=0.2602;EUR_AF=0.4732;SAS_AF=0.6483;AA=C|||;VT=SNP
8	3880591	rs7825307	T	A	100	PASS	AC=756;AF=0.150958;AN=5008;NS=2504;DP=19250;EAS_AF=0.0645;AMR_AF=0.0893;AFR_AF=0.3306;EUR_AF=0.1103;SAS_AF=0.0828;AA=T|||;VT=SNP
8	3880649	rs2554581	T	A	100	PASS	AC=1904;AF=0.380192;AN=5008;NS=2504;DP=19445;EAS_AF=0.4464;AMR_AF=0.4164;AFR_AF=0.1808;EUR_AF=0.3638;SAS_AF=0.5726;AA=A|||;VT=SNP
8	3880698	rs2740928	C	G	100	PASS	AC=3344;AF=0.667732;AN=5008;NS=2504;DP=20096;EAS_AF=0.6538;AMR_AF=0.5807;AFR_AF=0.7269;EUR_AF=0.5915;SAS_AF=0.7423;AA=G|||;VT=SNP
8	3880839	rs2688333	G	A	100	PASS	AC=3901;AF=0.778954;AN=5008;NS=2504;DP=21177;EAS_AF=0.754;AMR_AF=0.781;AFR_AF=0.7519;EUR_AF=0.7644;SAS_AF=0.8548;AA=A|||;VT=SNP
8	3880864	rs2688332	C	T	100	PASS	AC=2871;AF=0.573283;AN=5008;NS=2504;DP=21382;EAS_AF=0.5942;AMR_AF=0.5159;AFR_AF=0.593;EUR_AF=0.4821;SAS_AF=0.6595;AA=C|||;VT=SNP
8	3880897	rs17068605	C	G	100	PASS	AC=824;AF=0.164537;AN=5008;NS=2504;DP=20175;EAS_AF=0.2054;AMR_AF=0.1772;AFR_AF=0.1097;EUR_AF=0.0815;SAS_AF=0.273;AA=C|||;VT=SNP
8	3880921	rs73183904	A	T	100	PASS	AC=845;AF=0.16873;AN=5008;NS=2504;DP=19060;EAS_AF=0.2054;AMR_AF=0.1772;AFR_AF=0.1256;EUR_AF=0.0815;SAS_AF=0.273;AA=A|||;VT=SNP
8	3880929	rs2688331	T	C	100	PASS	AC=3376;AF=0.674121;AN=5008;NS=2504;DP=18717;EAS_AF=0.6548;AMR_AF=0.598;AFR_AF=0.7201;EUR_AF=0.6213;SAS_AF=0.7403;AA=C|||;VT=SNP
8	3880999	rs6991243	A	G	100	PASS	AC=747;AF=0.149161;AN=5008;NS=2504;DP=17631;EAS_AF=0.0645;AMR_AF=0.0893;AFR_AF=0.3306;EUR_AF=0.1034;SAS_AF=0.0808;AA=G|||;VT=SNP
8	3881041	rs17068619	G	C	100	PASS	AC=786;AF=0.156949;AN=5008;NS=2504;DP=16772;EAS_AF=0.2054;AMR_AF=0.1758;AFR_AF=0.0817;EUR_AF=0.0815;SAS_AF=0.273;AA=G|||;VT=SNP
8	3881073	rs17068622	T	C	100	PASS	AC=844;AF=0.16853;AN=5008;NS=2504;DP=14904;EAS_AF=0.2054;AMR_AF=0.1758;AFR_AF=0.1256;EUR_AF=0.0815;SAS_AF=0.273;AA=T|||;VT=SNP
8	3881158	rs2954631	G	C	100	PASS	AC=934;AF=0.186502;AN=5008;NS=2504;DP=10403;EAS_AF=0.1845;AMR_AF=0.2406;AFR_AF=0.0098;EUR_AF=0.2823;SAS_AF=0.2904;AA=G|||;VT=SNP
8	3881436	rs2740926	A	G	100	PASS	AC=3333;AF=0.665535;AN=5008;NS=2504;DP=11488;EAS_AF=0.6558;AMR_AF=0.5807;AFR_AF=0.7269;EUR_AF=0.5845;SAS_AF=0.7362;AA=G|||;VT=SNP
8	3881645	rs2688280	G	C	100	PASS	AC=932;AF=0.186102;AN=5008;NS=2504;DP=14907;EAS_AF=0.1855;AMR_AF=0.2392;AFR_AF=0.0083;EUR_AF=0.2873;SAS_AF=0.2853;AA=G|||;VT=SNP
8	3881649	rs2688278	T	C	100	PASS	AC=3914;AF=0.78155;AN=5008;NS=2504;DP=14929;EAS_AF=0.746;AMR_AF=0.7882;AFR_AF=0.7655;EUR_AF=0.7674;SAS_AF=0.8497;AA=C|||;VT=SNP
8	3881742	rs2688275	G	A	100	PASS	AC=932;AF=0.186102;AN=5008;NS=2504;DP=16420;EAS_AF=0.1855;AMR_AF=0.2392;AFR_AF=0.0083;EUR_AF=0.2873;SAS_AF=0.2853;AA=g|||;VT=SNP
8	3881851	rs2554580	A	C	100	PASS	AC=942;AF=0.188099;AN=5008;NS=2504;DP=17730;EAS_AF=0.1875;AMR_AF=0.2435;AFR_AF=0.0098;EUR_AF=0.2873;SAS_AF=0.2883;AA=A|||;VT=SNP
8	3881875	rs2554579	G	T	100	PASS	AC=3319;AF=0.66274;AN=5008;NS=2504;DP=18413;EAS_AF=0.6567;AMR_AF=0.5764;AFR_AF=0.7239;EUR_AF=0.5765;SAS_AF=0.7362;AA=T|||;VT=SNP
8	3881946	rs2688397	C	T	100	PASS	AC=2043;AF=0.407947;AN=5008;NS=2504;DP=18050;EAS_AF=0.4474;AMR_AF=0.3386;AFR_AF=0.4372;EUR_AF=0.3996;SAS_AF=0.3855;AA=T|||;VT=SNP
8	3881954	rs11994771	C	G	100	PASS	AC=806;AF=0.160942;AN=5008;NS=2504;DP=18464;EAS_AF=0.0635;AMR_AF=0.0965;AFR_AF=0.3646;EUR_AF=0.1113;SAS_AF=0.0828;AA=c|||;VT=SNP
8	3881975	rs4099546	C	G	100	PASS	AC=599;AF=0.119609;AN=5008;NS=2504;DP=18963;EAS_AF=0.0992;AMR_AF=0.2104;AFR_AF=0.0371;EUR_AF=0.1859;SAS_AF=0.1196;AA=C|||;VT=SNP
8	3882001	rs2688396	G	C	100	PASS	AC=1240;AF=0.247604;AN=5008;NS=2504;DP=19778;EAS_AF=0.3869;AMR_AF=0.2378;AFR_AF=0.0794;EUR_AF=0.2813;SAS_AF=0.3037;AA=G|||;VT=SNP
8	3882079	rs11984947	T	C	100	PASS	AC=893;AF=0.178315;AN=5008;NS=2504;DP=19005;EAS_AF=0.0635;AMR_AF=0.098;AFR_AF=0.4274;EUR_AF=0.1123;SAS_AF=0.0849;AA=T|||;VT=SNP
8	3882203	rs12682541	A	C	100	PASS	AC=814;AF=0.16254;AN=5008;NS=2504;DP=19720;EAS_AF=0.1984;AMR_AF=0.1729;AFR_AF=0.1089;EUR_AF=0.0825;SAS_AF=0.273;AA=A|||;VT=SNP
8	3882212	rs2554577	G	C	100	PASS	AC=3235;AF=0.645966;AN=5008;NS=2504;DP=19535;EAS_AF=0.5893;AMR_AF=0.5821;AFR_AF=0.6982;EUR_AF=0.5915;SAS_AF=0.7352;AA=C|||;VT=SNP
8	3882281	rs68128273	C	A	100	PASS	AC=816;AF=0.162939;AN=5008;NS=2504;DP=18463;EAS_AF=0.0635;AMR_AF=0.0965;AFR_AF=0.3707;EUR_AF=0.1123;SAS_AF=0.0838;AA=C|||;VT=SNP
8	3882332	rs7831358	T	A	100	PASS	AC=815;AF=0.16274;AN=5008;NS=2504;DP=20417;EAS_AF=0.0635;AMR_AF=0.0965;AFR_AF=0.3707;EUR_AF=0.1123;SAS_AF=0.0828;AA=A|||;VT=SNP
8	3882509	rs7812369	G	A	100	PASS	AC=827;AF=0.165136;AN=5008;NS=2504;DP=19363;EAS_AF=0.0635;AMR_AF=0.1023;AFR_AF=0.3714;EUR_AF=0.1193;SAS_AF=0.0828;AA=C|||;VT=SNP
8	3882570	rs7813537	C	G	100	PASS	AC=834;AF=0.166534;AN=5008;NS=2504;DP=18446;EAS_AF=0.0655;AMR_AF=0.1023;AFR_AF=0.3759;EUR_AF=0.1173;SAS_AF=0.0838;AA=G|||;VT=SNP
8	3882571	rs2912267	A	G	100	PASS	AC=937;AF=0.187101;AN=5008;NS=2504;DP=18434;EAS_AF=0.1875;AMR_AF=0.2406;AFR_AF=0.0091;EUR_AF=0.2873;SAS_AF=0.2863;AA=A|||;VT=SNP
8	3882632	rs2912268	C	T	100	PASS	AC=919;AF=0.183506;AN=5008;NS=2504;DP=17534;EAS_AF=0.1845;AMR_AF=0.2349;AFR_AF=0.0083;EUR_AF=0.2803;SAS_AF=0.2832;AA=c|||;VT=SNP
8	3882818	rs2740925	C	G	100	PASS	AC=3344;AF=0.667732;AN=5008;NS=2504;DP=17318;EAS_AF=0.6538;AMR_AF=0.585;AFR_AF=0.7254;EUR_AF=0.5944;SAS_AF=0.7382;AA=G|||;VT=SNP
8	3882868	rs7812972	G	A	100	PASS	AC=829;AF=0.165535;AN=5008;NS=2504;DP=17163;EAS_AF=0.0645;AMR_AF=0.1023;AFR_AF=0.3714;EUR_AF=0.1193;SAS_AF=0.0838;AA=G|||;VT=SNP
8	3883119	rs7814462	C	T	100	PASS	AC=829;AF=0.165535;AN=5008;NS=2504;DP=15439;EAS_AF=0.0645;AMR_AF=0.1023;AFR_AF=0.3714;EUR_AF=0.1203;SAS_AF=0.0828;AA=C|||;VT=SNP
8	3883142	rs2554576	C	G	100	PASS	AC=3324;AF=0.663738;AN=5008;NS=2504;DP=15201;EAS_AF=0.6587;AMR_AF=0.5807;AFR_AF=0.7186;EUR_AF=0.5815;SAS_AF=0.7382;AA=G|||;VT=SNP
8	3883148	rs74588418	A	C	100	PASS	AC=817;AF=0.163139;AN=5008;NS=2504;DP=15168;EAS_AF=0.0645;AMR_AF=0.1023;AFR_AF=0.3631;EUR_AF=0.1193;SAS_AF=0.0828;AA=A|||;VT=SNP
8	3883358	rs73183917	A	T	100	PASS	AC=815;AF=0.16274;AN=5008;NS=2504;DP=14254;EAS_AF=0.2044;AMR_AF=0.1758;AFR_AF=0.1006;EUR_AF=0.0865;SAS_AF=0.273;AA=A|||;VT=SNP
8	3883399	rs2740924	C	T	100	PASS	AC=3299;AF=0.658746;AN=5008;NS=2504;DP=14968;EAS_AF=0.6419;AMR_AF=0.5749;AFR_AF=0.7254;EUR_AF=0.5924;SAS_AF=0.7137;AA=T|||;VT=SNP
8	3883567	rs76622446	A	G	100	PASS	AC=819;AF=0.163538;AN=5008;NS=2504;DP=12915;EAS_AF=0.0645;AMR_AF=0.1023;AFR_AF=0.3646;EUR_AF=0.1193;SAS_AF=0.0828;AA=A|||;VT=SNP
8	3883789	rs2740923	G	C	100	PASS	AC=3260;AF=0.650958;AN=5008;NS=2504;DP=18726;EAS_AF=0.6012;AMR_AF=0.5865;AFR_AF=0.7224;EUR_AF=0.5905;SAS_AF=0.7137;AA=T|||;VT=SNP
8	3883818	rs2554575	G	C	100	PASS	AC=3344;AF=0.667732;AN=5008;NS=2504;DP=17946;EAS_AF=0.6577;AMR_AF=0.585;AFR_AF=0.7269;EUR_AF=0.5905;SAS_AF=0.7362;AA=C|||;VT=SNP
8	3883857	rs7840290	T	A	100	PASS	AC=835;AF=0.166733;AN=5008;NS=2504;DP=17278;EAS_AF=0.0665;AMR_AF=0.1023;AFR_AF=0.3752;EUR_AF=0.1193;SAS_AF=0.0828;AA=T|||;VT=SNP
8	3883957	rs2688355	G	T	100	PASS	AC=921;AF=0.183906;AN=5008;NS=2504;DP=17514;EAS_AF=0.1875;AMR_AF=0.2363;AFR_AF=0.0091;EUR_AF=0.2783;SAS_AF=0.2822;AA=G|||;VT=SNP
8	3884693	rs2688356	C	G	100	PASS	AC=4531;AF=0.904752;AN=5008;NS=2504;DP=20878;EAS_AF=0.9812;AMR_AF=0.8876;AFR_AF=0.9334;EUR_AF=0.8101;SAS_AF=0.8967;AA=G|||;VT=SNP
8	3884696	rs2688357	C	G	100	PASS	AC=3683;AF=0.735423;AN=5008;NS=2504;DP=20876;EAS_AF=0.8214;AMR_AF=0.8026;AFR_AF=0.6074;EUR_AF=0.7087;SAS_AF=0.7996;AA=c|||;VT=SNP
8	3884795	rs2688358	G	A	100	PASS	AC=4112;AF=0.821086;AN=5008;NS=2504;DP=21135;EAS_AF=0.9812;AMR_AF=0.8156;AFR_AF=0.7943;EUR_AF=0.6998;SAS_AF=0.8211;AA=G|||;VT=SNP
8	3884922	rs79138093	G	A	100	PASS	AC=445;AF=0.0888578;AN=5008;NS=2504;DP=19899;EAS_AF=0.1319;AMR_AF=0.0403;AFR_AF=0.1286;EUR_AF=0.0487;SAS_AF=0.0665;AA=G|||;VT=SNP
8	3884956	rs60077088	G	C	100	PASS	AC=793;AF=0.158347;AN=5008;NS=2504;DP=19170;EAS_AF=0.1954;AMR_AF=0.0519;AFR_AF=0.2776;EUR_AF=0.0686;SAS_AF=0.1268;AA=G|||;VT=SNP
8	3884970	rs2688359	T	C	100	PASS	AC=1504;AF=0.300319;AN=5008;NS=2504;DP=18854;EAS_AF=0.5873;AMR_AF=0.3228;AFR_AF=0.1573;EUR_AF=0.2485;SAS_AF=0.2352;AA=T|||;VT=SNP
8	3884979	rs2554574	T	C	100	PASS	AC=2464;AF=0.492013;AN=5008;NS=2504;DP=18697;EAS_AF=0.756;AMR_AF=0.5965;AFR_AF=0.2806;EUR_AF=0.508;SAS_AF=0.4151;AA=T|||;VT=SNP
8	3884986	rs71521902	G	C	100	PASS	AC=836;AF=0.166933;AN=5008;NS=2504;DP=18085;EAS_AF=0.0952;AMR_AF=0.1052;AFR_AF=0.2277;EUR_AF=0.175;SAS_AF=0.1943;AA=G|||;VT=SNP
8	3884999	rs2688360	C	G	100	PASS	AC=4270;AF=0.852636;AN=5008;NS=2504;DP=17559;EAS_AF=0.9425;AMR_AF=0.8458;AFR_AF=0.8026;EUR_AF=0.8539;SAS_AF=0.8313;AA=C|||;VT=SNP
8	3885296	rs2740922	C	T	100	PASS	AC=4384;AF=0.875399;AN=5008;NS=2504;DP=16596;EAS_AF=0.9831;AMR_AF=0.8963;AFR_AF=0.8147;EUR_AF=0.839;SAS_AF=0.8691;AA=T|||;VT=SNP
8	3885305	rs10088946	G	A	100	PASS	AC=1812;AF=0.361821;AN=5008;NS=2504;DP=16643;EAS_AF=0.2887;AMR_AF=0.2219;AFR_AF=0.5008;EUR_AF=0.3519;SAS_AF=0.3589;AA=G|||;VT=SNP
8	3885378	rs10107372	T	G	100	PASS	AC=2899;AF=0.578874;AN=5008;NS=2504;DP=16242;EAS_AF=0.5516;AMR_AF=0.7133;AFR_AF=0.6263;EUR_AF=0.5408;SAS_AF=0.4867;AA=G|||;VT=SNP
8	3885400	rs2262092	G	C	100	PASS	AC=1142;AF=0.228035;AN=5008;NS=2504;DP=15976;EAS_AF=0.2222;AMR_AF=0.1787;AFR_AF=0.1936;EUR_AF=0.2714;SAS_AF=0.271;AA=G|||;VT=SNP
8	3886097	rs12682221	T	C	100	PASS	AC=893;AF=0.178315;AN=5008;NS=2504;DP=18298;EAS_AF=0.3601;AMR_AF=0.2867;AFR_AF=0.0212;EUR_AF=0.166;SAS_AF=0.1391;AA=T|||;VT=SNP
8	3886235	rs2688361	C	T	100	PASS	AC=1518;AF=0.303115;AN=5008;NS=2504;DP=16184;EAS_AF=0.3383;AMR_AF=0.2493;AFR_AF=0.261;EUR_AF=0.3221;SAS_AF=0.3425;AA=C|||;VT=SNP
8	3886946	rs3909677	C	T	100	PASS	AC=492;AF=0.0982428;AN=5008;NS=2504;DP=18883;EAS_AF=0.0069;AMR_AF=0.0908;AFR_AF=0.0151;EUR_AF=0.1918;SAS_AF=0.2137;AA=C|||;VT=SNP
8	3887049	rs72624003	G	A	100	PASS	AC=889;AF=0.177516;AN=5008;NS=2504;DP=19464;EAS_AF=0.3363;AMR_AF=0.2839;AFR_AF=0.0431;EUR_AF=0.165;SAS_AF=0.1329;AA=A|||;VT=SNP
8	3887120	rs72624004	C	T	100	PASS	AC=1018;AF=0.203275;AN=5008;NS=2504;DP=16322;EAS_AF=0.3363;AMR_AF=0.2925;AFR_AF=0.1346;EUR_AF=0.166;SAS_AF=0.1339;AA=T|||;VT=SNP
8	3887131	rs72624005	G	C	100	PASS	AC=863;AF=0.172324;AN=5008;NS=2504;DP=16713;EAS_AF=0.3363;AMR_AF=0.2853;AFR_AF=0.0212;EUR_AF=0.165;SAS_AF=0.135;AA=G|||;VT=SNP
8	3887163	rs72624006	T	C	100	PASS	AC=861;AF=0.171925;AN=5008;NS=2504;DP=17578;EAS_AF=0.3363;AMR_AF=0.2839;AFR_AF=0.0212;EUR_AF=0.165;SAS_AF=0.1339;AA=T|||;VT=SNP
8	3887214	rs4875084	C	G	100	PASS	AC=1040;AF=0.207668;AN=5008;NS=2504;DP=19336;EAS_AF=0.244;AMR_AF=0.3415;AFR_AF=0.0734;EUR_AF=0.2386;SAS_AF=0.2249;AA=C|||;VT=SNP
8	3887492	rs72624007	T	A	100	PASS	AC=856;AF=0.170927;AN=5008;NS=2504;DP=19053;EAS_AF=0.3323;AMR_AF=0.2839;AFR_AF=0.0212;EUR_AF=0.165;SAS_AF=0.1329;AA=T|||;VT=SNP
8	3887547	rs2263473	C	T	100	PASS	AC=4706;AF=0.939696;AN=5008;NS=2504;DP=19279;EAS_AF=0.9931;AMR_AF=0.9452;AFR_AF=0.9107;EUR_AF=0.8976;SAS_AF=0.9632;AA=T|||;VT=SNP
8	3887761	rs75240153	C	G	100	PASS	AC=862;AF=0.172125;AN=5008;NS=2504;DP=17584;EAS_AF=0.3363;AMR_AF=0.2839;AFR_AF=0.0212;EUR_AF=0.166;SAS_AF=0.1339;AA=C|||;VT=SNP
8	3887782	rs2554572	G	C	100	PASS	AC=2864;AF=0.571885;AN=5008;NS=2504;DP=18483;EAS_AF=0.6488;AMR_AF=0.5403;AFR_AF=0.5431;EUR_AF=0.5378;SAS_AF=0.589;AA=G|||;VT=SNP
8	3887802	rs72624008	C	T	100	PASS	AC=861;AF=0.171925;AN=5008;NS=2504;DP=19218;EAS_AF=0.3363;AMR_AF=0.2839;AFR_AF=0.0212;EUR_AF=0.166;SAS_AF=0.1329;AA=C|||;VT=SNP
8	3887848	rs28871924	G	T	100	PASS	AC=860;AF=0.171725;AN=5008;NS=2504;DP=19939;EAS_AF=0.3353;AMR_AF=0.2839;AFR_AF=0.0212;EUR_AF=0.166;SAS_AF=0.1329;AA=G|||;VT=SNP
8	3887885	rs35232591	T	A	100	PASS	AC=597;AF=0.119209;AN=5008;NS=2504;DP=20088;EAS_AF=0.2212;AMR_AF=0.111;AFR_AF=0.0651;EUR_AF=0.1103;SAS_AF=0.1022;AA=T|||;VT=SNP
8	3887917	rs34191265	C	T	100	PASS	AC=518;AF=0.103435;AN=5008;NS=2504;DP=20315;EAS_AF=0.0129;AMR_AF=0.0908;AFR_AF=0.0295;EUR_AF=0.1938;SAS_AF=0.2127;AA=C|||;VT=SNP
8	3887949	rs34941583	G	A	100	PASS	AC=512;AF=0.102236;AN=5008;NS=2504;DP=19326;EAS_AF=0.006;AMR_AF=0.0908;AFR_AF=0.0303;EUR_AF=0.1958;SAS_AF=0.2106;AA=g|||;VT=SNP
8	3888017	rs2688363	C	G	100	PASS	AC=2166;AF=0.432508;AN=5008;NS=2504;DP=17256;EAS_AF=0.3522;AMR_AF=0.4323;AFR_AF=0.4607;EUR_AF=0.4145;SAS_AF=0.4959;AA=C|||;VT=SNP
8	3888091	rs2407260	T	C	100	PASS	AC=507;AF=0.101238;AN=5008;NS=2504;DP=16170;EAS_AF=0.006;AMR_AF=0.0908;AFR_AF=0.028;EUR_AF=0.1938;SAS_AF=0.2106;AA=T|||;VT=SNP
8	3888115	rs2407259	C	T	100	PASS	AC=507;AF=0.101238;AN=5008;NS=2504;DP=17242;EAS_AF=0.006;AMR_AF=0.0908;AFR_AF=0.028;EUR_AF=0.1938;SAS_AF=0.2106;AA=C|||;VT=SNP
8	3888234	rs2263474	T	A	100	PASS	AC=4802;AF=0.958866;AN=5008;NS=2504;DP=19134;EAS_AF=0.9931;AMR_AF=0.9496;AFR_AF=0.9773;EUR_AF=0.9026;SAS_AF=0.9632;AA=A|||;VT=SNP
8	3888346	rs2554571	A	T	100	PASS	AC=4836;AF=0.965655;AN=5008;NS=2504;DP=18849;EAS_AF=0.995;AMR_AF=0.9553;AFR_AF=0.9939;EUR_AF=0.9026;SAS_AF=0.9693;AA=T|||;VT=SNP
8	3888422	rs11995654	C	T	100	PASS	AC=1545;AF=0.308506;AN=5008;NS=2504;DP=18160;EAS_AF=0.2917;AMR_AF=0.2839;AFR_AF=0.2474;EUR_AF=0.3042;SAS_AF=0.4305;AA=C|||;VT=SNP
8	3888432	rs140111055	C	G	100	PASS	AC=862;AF=0.172125;AN=5008;NS=2504;DP=18155;EAS_AF=0.3363;AMR_AF=0.2839;AFR_AF=0.0212;EUR_AF=0.166;SAS_AF=0.1339;AA=C|||;VT=SNP
8	3888473	rs71523603	G	A	100	PASS	AC=487;AF=0.0972444;AN=5008;NS=2504;DP=18200;EAS_AF=0.0069;AMR_AF=0.0879;AFR_AF=0.0144;EUR_AF=0.1918;SAS_AF=0.2117;AA=g|||;VT=SNP
8	3888478	rs34443488	A	G	100	PASS	AC=640;AF=0.127796;AN=5008;NS=2504;DP=18288;EAS_AF=0.2282;AMR_AF=0.1628;AFR_AF=0.0643;EUR_AF=0.1103;SAS_AF=0.1033;AA=A|||;VT=SNP
8	3888590	rs76001294	G	C	100	PASS	AC=883;AF=0.176318;AN=5008;NS=2504;DP=18530;EAS_AF=0.3373;AMR_AF=0.2839;AFR_AF=0.0348;EUR_AF=0.166;SAS_AF=0.136;AA=G|||;VT=SNP
8	3888610	rs79282243	C	T	100	PASS	AC=881;AF=0.175919;AN=5008;NS=2504;DP=18560;EAS_AF=0.3353;AMR_AF=0.2839;AFR_AF=0.0348;EUR_AF=0.166;SAS_AF=0.136;AA=T|||;VT=SNP
8	3888905	rs62502687	G	A	100	PASS	AC=632;AF=0.126198;AN=5008;NS=2504;DP=18899;EAS_AF=0.2212;AMR_AF=0.1628;AFR_AF=0.0643;EUR_AF=0.1103;SAS_AF=0.1022;AA=G|||;VT=SNP
8	3888960	rs62502688	A	G	100	PASS	AC=1939;AF=0.387181;AN=5008;NS=2504;DP=17907;EAS_AF=0.6389;AMR_AF=0.4697;AFR_AF=0.3207;EUR_AF=0.2922;SAS_AF=0.2566;AA=G|||;VT=SNP
8	3888984	rs2740921	C	T	100	PASS	AC=3403;AF=0.679513;AN=5008;NS=2504;DP=17716;EAS_AF=0.7004;AMR_AF=0.7046;AFR_AF=0.7481;EUR_AF=0.661;SAS_AF=0.5665;AA=t|||;VT=SNP
8	3889031	rs72624011	T	C	100	PASS	AC=905;AF=0.180711;AN=5008;NS=2504;DP=17958;EAS_AF=0.3651;AMR_AF=0.2867;AFR_AF=0.0212;EUR_AF=0.168;SAS_AF=0.1442;AA=T|||;VT=SNP
8	3889147	rs72624012	G	T	100	PASS	AC=911;AF=0.181909;AN=5008;NS=2504;DP=18777;EAS_AF=0.3681;AMR_AF=0.2824;AFR_AF=0.0348;EUR_AF=0.165;SAS_AF=0.135;AA=T|||;VT=SNP
8	3889300	rs3866473	G	C	100	PASS	AC=1142;AF=0.228035;AN=5008;NS=2504;DP=19840;EAS_AF=0.2252;AMR_AF=0.1974;AFR_AF=0.1293;EUR_AF=0.2982;SAS_AF=0.3139;AA=G|||;VT=SNP
8	3889764	rs72624013	A	C	100	PASS	AC=906;AF=0.180911;AN=5008;NS=2504;DP=16838;EAS_AF=0.3343;AMR_AF=0.2911;AFR_AF=0.0469;EUR_AF=0.168;SAS_AF=0.1391;AA=C|||;VT=SNP
8	3890012	rs2554570	A	C	100	PASS	AC=4278;AF=0.854233;AN=5008;NS=2504;DP=15081;EAS_AF=0.9216;AMR_AF=0.9207;AFR_AF=0.6778;EUR_AF=0.8857;SAS_AF=0.9438;AA=C|||;VT=SNP
8	3890100	rs2740920	C	T	100	PASS	AC=1834;AF=0.366214;AN=5008;NS=2504;DP=16986;EAS_AF=0.3512;AMR_AF=0.3617;AFR_AF=0.2693;EUR_AF=0.4185;SAS_AF=0.4622;AA=c|||;VT=SNP
8	3890208	rs72624015	C	G	100	PASS	AC=867;AF=0.173123;AN=5008;NS=2504;DP=17931;EAS_AF=0.3363;AMR_AF=0.2867;AFR_AF=0.0212;EUR_AF=0.167;SAS_AF=0.136;AA=C|||;VT=SNP
8	3890401	rs7822006	G	A	100	PASS	AC=857;AF=0.171126;AN=5008;NS=2504;DP=14899;EAS_AF=0.1002;AMR_AF=0.1023;AFR_AF=0.1914;EUR_AF=0.1759;SAS_AF=0.2607;AA=G|||;VT=SNP
8	3890421	rs2688364	T	C	100	PASS	AC=4223;AF=0.843251;AN=5008;NS=2504;DP=14088;EAS_AF=0.9861;AMR_AF=0.8573;AFR_AF=0.8979;EUR_AF=0.7068;SAS_AF=0.7526;AA=C|||;VT=SNP
8	3890493	rs72624059	A	G	100	PASS	AC=897;AF=0.179113;AN=5008;NS=2504;DP=14306;EAS_AF=0.3591;AMR_AF=0.2867;AFR_AF=0.0212;EUR_AF=0.167;SAS_AF=0.1431;AA=A|||;VT=SNP
8	3890767	rs149033388	C	A	100	PASS	AC=896;AF=0.178914;AN=5008;NS=2504;DP=13657;EAS_AF=0.3591;AMR_AF=0.2867;AFR_AF=0.0212;EUR_AF=0.167;SAS_AF=0.1421;AA=C|||;VT=SNP
8	3890789	rs2554569	T	C	100	PASS	AC=4807;AF=0.959864;AN=5008;NS=2504;DP=11887;EAS_AF=0.9931;AMR_AF=0.9496;AFR_AF=0.9781;EUR_AF=0.9006;SAS_AF=0.9693;AA=C|||;VT=SNP
8	3890821	rs11780297	G	A	100	PASS	AC=676;AF=0.134984;AN=5008;NS=2504;DP=12261;EAS_AF=0.1627;AMR_AF=0.0922;AFR_AF=0.0151;EUR_AF=0.1958;SAS_AF=0.2362;AA=G|||;VT=SNP
8	3890822	rs62502689	G	A	100	PASS	AC=288;AF=0.057508;AN=5008;NS=2504;DP=12185;EAS_AF=0.0397;AMR_AF=0.0922;AFR_AF=0.0076;EUR_AF=0.1004;SAS_AF=0.0746;AA=G|||;VT=SNP
8	3890942	rs35642001	T	C	100	PASS	AC=804;AF=0.160543;AN=5008;NS=2504;DP=14128;EAS_AF=0.0079;AMR_AF=0.1153;AFR_AF=0.2194;EUR_AF=0.2167;SAS_AF=0.2127;AA=t|||;VT=SNP
8	3891186	rs12678299	G	C	100	PASS	AC=2095;AF=0.418331;AN=5008;NS=2504;DP=17782;EAS_AF=0.3681;AMR_AF=0.415;AFR_AF=0.5113;EUR_AF=0.3757;SAS_AF=0.3906;AA=C|||;VT=SNP
8	3891431	rs28417797	T	C	100	PASS	AC=1619;AF=0.323283;AN=5008;NS=2504;DP=17229;EAS_AF=0.2123;AMR_AF=0.3256;AFR_AF=0.5166;EUR_AF=0.2435;SAS_AF=0.2566;AA=T|||;VT=SNP
8	3891492	rs2554567	G	A	100	PASS	AC=4199;AF=0.838458;AN=5008;NS=2504;DP=16011;EAS_AF=0.9831;AMR_AF=0.8501;AFR_AF=0.8979;EUR_AF=0.7038;SAS_AF=0.7393;AA=A|||;VT=SNP
8	3891700	rs72624060	A	C	100	PASS	AC=889;AF=0.177516;AN=5008;NS=2504;DP=14128;EAS_AF=0.3591;AMR_AF=0.2824;AFR_AF=0.0212;EUR_AF=0.165;SAS_AF=0.1401;AA=G|||;VT=SNP
8	3891933	rs72624061	G	C	100	PASS	AC=899;AF=0.179513;AN=5008;NS=2504;DP=14930;EAS_AF=0.3651;AMR_AF=0.2824;AFR_AF=0.0227;EUR_AF=0.166;SAS_AF=0.1411;AA=G|||;VT=SNP
8	3892017	rs2554566	C	A	100	PASS	AC=3098;AF=0.61861;AN=5008;NS=2504;DP=16233;EAS_AF=0.7748;AMR_AF=0.5317;AFR_AF=0.6778;EUR_AF=0.5249;SAS_AF=0.5358;AA=A|||;VT=SNP
8	3892460	rs72624062	A	C	100	PASS	AC=900;AF=0.179712;AN=5008;NS=2504;DP=19877;EAS_AF=0.3601;AMR_AF=0.2867;AFR_AF=0.0212;EUR_AF=0.168;SAS_AF=0.1442;AA=A|||;VT=SNP
8	3892469	rs72624063	A	T	100	PASS	AC=896;AF=0.178914;AN=5008;NS=2504;DP=19960;EAS_AF=0.3601;AMR_AF=0.2853;AFR_AF=0.0212;EUR_AF=0.167;SAS_AF=0.1421;AA=A|||;VT=SNP
8	3892598	rs72624064	A	G	100	PASS	AC=896;AF=0.178914;AN=5008;NS=2504;DP=19785;EAS_AF=0.3591;AMR_AF=0.2853;AFR_AF=0.0212;EUR_AF=0.167;SAS_AF=0.1431;AA=G|||;VT=SNP
8	3892694	rs180876269	G	A	100	PASS	AC=241;AF=0.048123;AN=5008;NS=2504;DP=17649;EAS_AF=0.1488;AMR_AF=0.0173;AFR_AF=0.0023;EUR_AF=0.0179;SAS_AF=0.0593;AA=G|||;VT=SNP
8	3892793	rs72624065	C	G	100	PASS	AC=895;AF=0.178714;AN=5008;NS=2504;DP=19226;EAS_AF=0.3571;AMR_AF=0.2867;AFR_AF=0.0212;EUR_AF=0.168;SAS_AF=0.1421;AA=G|||;VT=SNP
8	3893039	rs62502691	T	C	100	PASS	AC=2361;AF=0.471446;AN=5008;NS=2504;DP=15793;EAS_AF=0.6379;AMR_AF=0.5965;AFR_AF=0.3669;EUR_AF=0.4145;SAS_AF=0.411;AA=C|||;VT=SNP
8	3893165	rs62502692	G	C	100	PASS	AC=602;AF=0.120208;AN=5008;NS=2504;DP=16178;EAS_AF=0.1825;AMR_AF=0.1196;AFR_AF=0.0582;EUR_AF=0.1223;SAS_AF=0.138;AA=G|||;VT=SNP
8	3893437	rs12680739	C	A	100	PASS	AC=890;AF=0.177716;AN=5008;NS=2504;DP=16927;EAS_AF=0.3581;AMR_AF=0.2853;AFR_AF=0.0212;EUR_AF=0.168;SAS_AF=0.137;AA=C|||;VT=SNP
8	3893578	rs12676492	G	C	100	PASS	AC=892;AF=0.178115;AN=5008;NS=2504;DP=20543;EAS_AF=0.3621;AMR_AF=0.2839;AFR_AF=0.0212;EUR_AF=0.166;SAS_AF=0.138;AA=G|||;VT=SNP
8	3893768	rs7012834	C	G	100	PASS	AC=1183;AF=0.236222;AN=5008;NS=2504;DP=19830;EAS_AF=0.3641;AMR_AF=0.3026;AFR_AF=0.2216;EUR_AF=0.172;SAS_AF=0.1431;AA=G|||;VT=SNP
8	3894208	rs72624066	T	A	100	PASS	AC=1167;AF=0.233027;AN=5008;NS=2504;DP=16702;EAS_AF=0.3611;AMR_AF=0.2997;AFR_AF=0.2133;EUR_AF=0.172;SAS_AF=0.1431;AA=T|||;VT=SNP
8	3894295	rs2954641	G	C	100	PASS	AC=3973;AF=0.793331;AN=5008;NS=2504;DP=17150;EAS_AF=0.7927;AMR_AF=0.6499;AFR_AF=0.9259;EUR_AF=0.7406;SAS_AF=0.771;AA=C|||;VT=SNP
8	3894568	rs2740917	C	A	100	PASS	AC=1785;AF=0.35643;AN=5008;NS=2504;DP=13286;EAS_AF=0.3452;AMR_AF=0.2089;AFR_AF=0.5174;EUR_AF=0.2992;SAS_AF=0.3139;AA=C|||;VT=SNP
8	3894639	rs77819775	G	C	100	PASS	AC=821;AF=0.163938;AN=5008;NS=2504;DP=16827;EAS_AF=0.0179;AMR_AF=0.1311;AFR_AF=0.1354;EUR_AF=0.2614;SAS_AF=0.2761;AA=G|||;VT=SNP
8	3894644	rs3860855	T	C	100	PASS	AC=900;AF=0.179712;AN=5008;NS=2504;DP=16932;EAS_AF=0.3631;AMR_AF=0.2867;AFR_AF=0.0212;EUR_AF=0.167;SAS_AF=0.1421;AA=T|||;VT=SNP
8	3894700	rs3849815	G	C	100	PASS	AC=903;AF=0.180312;AN=5008;NS=2504;DP=18657;EAS_AF=0.3621;AMR_AF=0.2867;AFR_AF=0.0212;EUR_AF=0.168;SAS_AF=0.1452;AA=G|||;VT=SNP
8	3894713	rs75757221	C	A	100	PASS	AC=792;AF=0.158147;AN=5008;NS=2504;DP=18180;EAS_AF=0.0179;AMR_AF=0.1326;AFR_AF=0.118;EUR_AF=0.2594;SAS_AF=0.271;AA=C|||;VT=SNP
8	3894818	rs3849816	T	G	100	PASS	AC=1187;AF=0.237021;AN=5008;NS=2504;DP=16027;EAS_AF=0.3631;AMR_AF=0.3012;AFR_AF=0.2262;EUR_AF=0.172;SAS_AF=0.1431;AA=T|||;VT=SNP
8	3894862	rs3860856	C	A	100	PASS	AC=890;AF=0.177716;AN=5008;NS=2504;DP=15527;EAS_AF=0.3571;AMR_AF=0.2867;AFR_AF=0.0219;EUR_AF=0.167;SAS_AF=0.137;AA=C|||;VT=SNP
8	3894943	rs3860857	G	A	100	PASS	AC=890;AF=0.177716;AN=5008;NS=2504;DP=15558;EAS_AF=0.3581;AMR_AF=0.2867;AFR_AF=0.0212;EUR_AF=0.167;SAS_AF=0.137;AA=G|||;VT=SNP
8	3894958	rs2740915	G	T	100	PASS	AC=1449;AF=0.289337;AN=5008;NS=2504;DP=15686;EAS_AF=0.3383;AMR_AF=0.1916;AFR_AF=0.2625;EUR_AF=0.3042;SAS_AF=0.3292;AA=G|||;VT=SNP
8	3895072	rs2740914	T	C	100	PASS	AC=4019;AF=0.802516;AN=5008;NS=2504;DP=16167;EAS_AF=0.7976;AMR_AF=0.7032;AFR_AF=0.9266;EUR_AF=0.7445;SAS_AF=0.7699;AA=C|||;VT=SNP
8	3895316	rs6980998	C	A	100	PASS	AC=959;AF=0.191494;AN=5008;NS=2504;DP=11619;EAS_AF=0.1974;AMR_AF=0.2882;AFR_AF=0.0734;EUR_AF=0.2376;SAS_AF=0.229;AA=C|||;VT=SNP
8	3895340	rs2688294	G	C	100	PASS	AC=4200;AF=0.838658;AN=5008;NS=2504;DP=10645;EAS_AF=0.9831;AMR_AF=0.8573;AFR_AF=0.8782;EUR_AF=0.7087;SAS_AF=0.7566;AA=C|||;VT=SNP
8	3895822	rs2688295	C	T	100	PASS	AC=1755;AF=0.350439;AN=5008;NS=2504;DP=13611;EAS_AF=0.3462;AMR_AF=0.255;AFR_AF=0.4682;EUR_AF=0.2942;SAS_AF=0.3211;AA=c|||;VT=SNP
8	3896336	rs4524815	G	T	100	PASS	AC=893;AF=0.178315;AN=5008;NS=2504;DP=16877;EAS_AF=0.3571;AMR_AF=0.2882;AFR_AF=0.0212;EUR_AF=0.168;SAS_AF=0.1391;AA=G|||;VT=SNP
8	3896350	rs2740913	C	T	100	PASS	AC=3989;AF=0.796526;AN=5008;NS=2504;DP=16265;EAS_AF=0.7976;AMR_AF=0.6988;AFR_AF=0.9213;EUR_AF=0.7286;SAS_AF=0.7658;AA=T|||;VT=SNP
8	3896431	rs4507782	C	T	100	PASS	AC=900;AF=0.179712;AN=5008;NS=2504;DP=18684;EAS_AF=0.3621;AMR_AF=0.2896;AFR_AF=0.0212;EUR_AF=0.168;SAS_AF=0.1401;AA=C|||;VT=SNP
8	3896480	rs4433162	T	C	100	PASS	AC=897;AF=0.179113;AN=5008;NS=2504;DP=20066;EAS_AF=0.3571;AMR_AF=0.2882;AFR_AF=0.0227;EUR_AF=0.169;SAS_AF=0.1401;AA=T|||;VT=SNP
8	3896546	rs4507783	C	T	100	PASS	AC=895;AF=0.178714;AN=5008;NS=2504;DP=19456;EAS_AF=0.3571;AMR_AF=0.2882;AFR_AF=0.0212;EUR_AF=0.169;SAS_AF=0.1401;AA=C|||;VT=SNP
8	3896625	rs4379463	G	A	100	PASS	AC=2862;AF=0.571486;AN=5008;NS=2504;DP=19196;EAS_AF=0.6399;AMR_AF=0.6182;AFR_AF=0.525;EUR_AF=0.5557;SAS_AF=0.547;AA=A|||;VT=SNP
8	3896703	rs72624067	T	C	100	PASS	AC=891;AF=0.177915;AN=5008;NS=2504;DP=17928;EAS_AF=0.3571;AMR_AF=0.2853;AFR_AF=0.0212;EUR_AF=0.167;SAS_AF=0.1401;AA=T|||;VT=SNP
8	3896853	rs12677236	T	C	100	PASS	AC=896;AF=0.178914;AN=5008;NS=2504;DP=20249;EAS_AF=0.3621;AMR_AF=0.2853;AFR_AF=0.0212;EUR_AF=0.167;SAS_AF=0.1401;AA=T|||;VT=SNP
8	3896932	rs17068673	A	G	100	PASS	AC=1283;AF=0.25619;AN=5008;NS=2504;DP=19497;EAS_AF=0.4325;AMR_AF=0.2997;AFR_AF=0.2315;EUR_AF=0.171;SAS_AF=0.1646;AA=A|||;VT=SNP
8	3897525	rs17068675	C	T	100	PASS	AC=887;AF=0.177117;AN=5008;NS=2504;DP=18365;EAS_AF=0.3571;AMR_AF=0.2867;AFR_AF=0.0212;EUR_AF=0.165;SAS_AF=0.137;AA=C|||;VT=SNP
8	3897678	rs10503226	A	T	100	PASS	AC=887;AF=0.177117;AN=5008;NS=2504;DP=18958;EAS_AF=0.3571;AMR_AF=0.2867;AFR_AF=0.0212;EUR_AF=0.165;SAS_AF=0.137;AA=T|||;VT=SNP
8	3897724	rs10503227	G	C	100	PASS	AC=888;AF=0.177316;AN=5008;NS=2504;DP=18512;EAS_AF=0.3571;AMR_AF=0.2867;AFR_AF=0.0212;EUR_AF=0.166;SAS_AF=0.137;AA=C|||;VT=SNP
8	3897831	rs2740912	C	A	100	PASS	AC=3791;AF=0.756989;AN=5008;NS=2504;DP=19160;EAS_AF=0.7887;AMR_AF=0.6398;AFR_AF=0.8109;EUR_AF=0.7286;SAS_AF=0.7638;AA=A|||;VT=SNP
8	3897851	rs2740911	G	A	100	PASS	AC=4323;AF=0.863219;AN=5008;NS=2504;DP=18844;EAS_AF=0.8333;AMR_AF=0.7493;AFR_AF=0.9879;EUR_AF=0.83;SAS_AF=0.8405;AA=A|||;VT=SNP
8	3898098	rs77423470	G	C	100	PASS	AC=887;AF=0.177117;AN=5008;NS=2504;DP=21543;EAS_AF=0.3562;AMR_AF=0.2867;AFR_AF=0.0212;EUR_AF=0.166;SAS_AF=0.137;AA=C|||;VT=SNP
8	3898101	rs80119809	A	T	100	PASS	AC=887;AF=0.177117;AN=5008;NS=2504;DP=21482;EAS_AF=0.3562;AMR_AF=0.2867;AFR_AF=0.0212;EUR_AF=0.166;SAS_AF=0.137;AA=T|||;VT=SNP
8	3898159	rs17063211	T	C	100	PASS	AC=909;AF=0.18151;AN=5008;NS=2504;DP=19854;EAS_AF=0.3562;AMR_AF=0.2867;AFR_AF=0.0363;EUR_AF=0.166;SAS_AF=0.1391;AA=C|||;VT=SNP
8	3898221	rs2980795	A	G	100	PASS	AC=2785;AF=0.55611;AN=5008;NS=2504;DP=17932;EAS_AF=0.5506;AMR_AF=0.5418;AFR_AF=0.5522;EUR_AF=0.5378;SAS_AF=0.5961;AA=A|||;VT=SNP
8	3898329	rs2912272	T	G	100	PASS	AC=4827;AF=0.963858;AN=5008;NS=2504;DP=16361;EAS_AF=0.9901;AMR_AF=0.9496;AFR_AF=0.9932;EUR_AF=0.9046;SAS_AF=0.9683;AA=G|||;VT=SNP
8	3898391	rs17063217	G	A	100	PASS	AC=884;AF=0.176518;AN=5008;NS=2504;DP=15967;EAS_AF=0.3552;AMR_AF=0.2824;AFR_AF=0.0212;EUR_AF=0.166;SAS_AF=0.138;AA=A|||;VT=SNP
8	3898433	rs10503228	A	G	100	PASS	AC=885;AF=0.176717;AN=5008;NS=2504;DP=16621;EAS_AF=0.3552;AMR_AF=0.2839;AFR_AF=0.0212;EUR_AF=0.166;SAS_AF=0.138;AA=A|||;VT=SNP
8	3898796	rs149331042	C	T	100	PASS	AC=886;AF=0.176917;AN=5008;NS=2504;DP=12460;EAS_AF=0.3542;AMR_AF=0.2853;AFR_AF=0.0227;EUR_AF=0.168;SAS_AF=0.135;AA=c|||;VT=SNP
8	3898804	rs60906978	A	G	100	PASS	AC=1367;AF=0.272963;AN=5008;NS=2504;DP=12105;EAS_AF=0.2798;AMR_AF=0.3069;AFR_AF=0.2859;EUR_AF=0.2406;SAS_AF=0.2577;AA=G|||;VT=SNP
8	3898831	rs11993888	G	A	100	PASS	AC=2261;AF=0.451478;AN=5008;NS=2504;DP=12935;EAS_AF=0.4256;AMR_AF=0.2752;AFR_AF=0.7231;EUR_AF=0.3002;SAS_AF=0.3916;AA=G|||;VT=SNP
8	3898881	rs10503229	T	A	100	PASS	AC=885;AF=0.176717;AN=5008;NS=2504;DP=15383;EAS_AF=0.3552;AMR_AF=0.2839;AFR_AF=0.0227;EUR_AF=0.166;SAS_AF=0.136;AA=T|||;VT=SNP
8	3899186	rs2740910	G	A	100	PASS	AC=4083;AF=0.815296;AN=5008;NS=2504;DP=16709;EAS_AF=0.9831;AMR_AF=0.8184;AFR_AF=0.8654;EUR_AF=0.6461;SAS_AF=0.7464;AA=A|||;VT=SNP
8	3899328	rs2554562	T	A	100	PASS	AC=3892;AF=0.777157;AN=5008;NS=2504;DP=18249;EAS_AF=0.6369;AMR_AF=0.6902;AFR_AF=0.8676;EUR_AF=0.7913;SAS_AF=0.8466;AA=N|||;VT=SNP
8	3899453	rs35067795	G	C	100	PASS	AC=1068;AF=0.213259;AN=5008;NS=2504;DP=10868;EAS_AF=0.2083;AMR_AF=0.3444;AFR_AF=0.1301;EUR_AF=0.2256;SAS_AF=0.2249;AA=G|||;VT=SNP
8	3899607	rs12680399	G	A	100	PASS	AC=788;AF=0.157348;AN=5008;NS=2504;DP=18175;EAS_AF=0.3532;AMR_AF=0.2536;AFR_AF=0.0204;EUR_AF=0.1083;SAS_AF=0.1227;AA=G|||;VT=SNP
8	3899807	rs2554561	A	T	100	PASS	AC=1795;AF=0.358427;AN=5008;NS=2504;DP=15497;EAS_AF=0.4276;AMR_AF=0.245;AFR_AF=0.4539;EUR_AF=0.2674;SAS_AF=0.3323;AA=A|||;VT=SNP
8	3899910	rs3860859	A	T	100	PASS	AC=1054;AF=0.210463;AN=5008;NS=2504;DP=16129;EAS_AF=0.2044;AMR_AF=0.2939;AFR_AF=0.1377;EUR_AF=0.2366;SAS_AF=0.229;AA=T|||;VT=SNP
8	3900038	rs17068682	A	G	100	PASS	AC=149;AF=0.0297524;AN=5008;NS=2504;DP=13387;EAS_AF=0.002;AMR_AF=0.0519;AFR_AF=0.0053;EUR_AF=0.0696;SAS_AF=0.0348;AA=A|||;VT=SNP
8	3900090	rs17068685	G	A	100	PASS	AC=789;AF=0.157548;AN=5008;NS=2504;DP=13619;EAS_AF=0.3532;AMR_AF=0.2536;AFR_AF=0.0204;EUR_AF=0.1083;SAS_AF=0.1237;AA=G|||;VT=SNP
8	3900189	rs3990497	C	T	100	PASS	AC=1037;AF=0.207069;AN=5008;NS=2504;DP=11756;EAS_AF=0.2024;AMR_AF=0.2939;AFR_AF=0.1263;EUR_AF=0.2366;SAS_AF=0.229;AA=C|||;VT=SNP
8	3900276	rs7016290	G	C	100	PASS	AC=1038;AF=0.207268;AN=5008;NS=2504;DP=11640;EAS_AF=0.2024;AMR_AF=0.2939;AFR_AF=0.1278;EUR_AF=0.2366;SAS_AF=0.228;AA=G|||;VT=SNP
8	3900305	rs2897595	C	T	100	PASS	AC=1044;AF=0.208466;AN=5008;NS=2504;DP=9774;EAS_AF=0.2024;AMR_AF=0.2939;AFR_AF=0.1271;EUR_AF=0.2356;SAS_AF=0.2362;AA=T|||;VT=SNP
8	3900440	rs72624068	G	A	100	PASS	AC=789;AF=0.157548;AN=5008;NS=2504;DP=14421;EAS_AF=0.3532;AMR_AF=0.2536;AFR_AF=0.0204;EUR_AF=0.1083;SAS_AF=0.1237;AA=G|||;VT=SNP
8	3900453	rs6982349	G	C	100	PASS	AC=1317;AF=0.262979;AN=5008;NS=2504;DP=14489;EAS_AF=0.2044;AMR_AF=0.3084;AFR_AF=0.3124;EUR_AF=0.2366;SAS_AF=0.2515;AA=G|||;VT=SNP
8	3900611	rs77795757	A	G	100	PASS	AC=635;AF=0.126797;AN=5008;NS=2504;DP=17154;EAS_AF=0.0089;AMR_AF=0.1254;AFR_AF=0.0234;EUR_AF=0.2515;SAS_AF=0.2607;AA=A|||;VT=SNP
8	3900615	rs2912273	C	G	100	PASS	AC=2501;AF=0.499401;AN=5008;NS=2504;DP=17241;EAS_AF=0.4345;AMR_AF=0.3689;AFR_AF=0.5068;EUR_AF=0.5179;SAS_AF=0.6299;AA=c|||;VT=SNP
8	3900812	rs7003625	A	G	100	PASS	AC=1324;AF=0.264377;AN=5008;NS=2504;DP=19225;EAS_AF=0.2063;AMR_AF=0.366;AFR_AF=0.3177;EUR_AF=0.2356;SAS_AF=0.2096;AA=A|||;VT=SNP
8	3900862	rs28488432	G	C	100	PASS	AC=1361;AF=0.271765;AN=5008;NS=2504;DP=17882;EAS_AF=0.2054;AMR_AF=0.3646;AFR_AF=0.3404;EUR_AF=0.2376;SAS_AF=0.2168;AA=C|||;VT=SNP
8	3901038	rs28565085	T	C	100	PASS	AC=1280;AF=0.255591;AN=5008;NS=2504;DP=17434;EAS_AF=0.2034;AMR_AF=0.3069;AFR_AF=0.3154;EUR_AF=0.2356;SAS_AF=0.2127;AA=T|||;VT=SNP
8	3901096	rs28477800	C	T	100	PASS	AC=1263;AF=0.252196;AN=5008;NS=2504;DP=18480;EAS_AF=0.2034;AMR_AF=0.2968;AFR_AF=0.3147;EUR_AF=0.2316;SAS_AF=0.2076;AA=C|||;VT=SNP
8	3901193	rs2740909	C	T	100	PASS	AC=4717;AF=0.941893;AN=5008;NS=2504;DP=16399;EAS_AF=0.9901;AMR_AF=0.9294;AFR_AF=0.9569;EUR_AF=0.8588;SAS_AF=0.9663;AA=T|||;VT=SNP
8	3901223	rs2554560	C	G	100	PASS	AC=4744;AF=0.947284;AN=5008;NS=2504;DP=16540;EAS_AF=0.9901;AMR_AF=0.9265;AFR_AF=0.9773;EUR_AF=0.8608;SAS_AF=0.9663;AA=G|||;VT=SNP
8	3901269	rs7834045	A	G	100	PASS	AC=1279;AF=0.255391;AN=5008;NS=2504;DP=16178;EAS_AF=0.2034;AMR_AF=0.3069;AFR_AF=0.3147;EUR_AF=0.2366;SAS_AF=0.2117;AA=A|||;VT=SNP
8	3901465	rs7841379	T	C	100	PASS	AC=1277;AF=0.254992;AN=5008;NS=2504;DP=17552;EAS_AF=0.2034;AMR_AF=0.3069;AFR_AF=0.3139;EUR_AF=0.2366;SAS_AF=0.2106;AA=G|||;VT=SNP
8	3901474	rs2740908	T	C	100	PASS	AC=1868;AF=0.373003;AN=5008;NS=2504;DP=17601;EAS_AF=0.4355;AMR_AF=0.2406;AFR_AF=0.4894;EUR_AF=0.2594;SAS_AF=0.362;AA=T|||;VT=SNP
8	3901631	rs2740907	G	T	100	PASS	AC=3231;AF=0.645168;AN=5008;NS=2504;DP=16018;EAS_AF=0.6359;AMR_AF=0.5447;AFR_AF=0.8691;EUR_AF=0.495;SAS_AF=0.5777;AA=T|||;VT=SNP
8	3901650	rs12681611	G	A	100	PASS	AC=806;AF=0.160942;AN=5008;NS=2504;DP=16752;EAS_AF=0.3442;AMR_AF=0.2536;AFR_AF=0.0363;EUR_AF=0.1083;SAS_AF=0.1288;AA=G|||;VT=SNP
8	3902004	rs2554559	G	A	100	PASS	AC=1316;AF=0.26278;AN=5008;NS=2504;DP=17582;EAS_AF=0.3661;AMR_AF=0.147;AFR_AF=0.2095;EUR_AF=0.2445;SAS_AF=0.3292;AA=G|||;VT=SNP
8	3902237	rs2740906	T	C	100	PASS	AC=1388;AF=0.277157;AN=5008;NS=2504;DP=19720;EAS_AF=0.3512;AMR_AF=0.2075;AFR_AF=0.211;EUR_AF=0.2555;SAS_AF=0.362;AA=T|||;VT=SNP
8	3902387	rs2740903	T	C	100	PASS	AC=3297;AF=0.658347;AN=5008;NS=2504;DP=18899;EAS_AF=0.5794;AMR_AF=0.6354;AFR_AF=0.556;EUR_AF=0.7356;SAS_AF=0.8149;AA=C|||;VT=SNP
8	3902502	rs9772485	A	T	100	PASS	AC=1214;AF=0.242412;AN=5008;NS=2504;DP=22166;EAS_AF=0.2123;AMR_AF=0.3012;AFR_AF=0.2761;EUR_AF=0.2376;SAS_AF=0.1912;AA=T|||;VT=SNP
8	3902552	rs2740902	T	G	100	PASS	AC=3517;AF=0.702276;AN=5008;NS=2504;DP=19950;EAS_AF=0.5923;AMR_AF=0.647;AFR_AF=0.708;EUR_AF=0.7276;SAS_AF=0.8211;AA=G|||;VT=SNP
8	3902583	rs4629888	T	C	100	PASS	AC=1280;AF=0.255591;AN=5008;NS=2504;DP=18872;EAS_AF=0.2123;AMR_AF=0.3012;AFR_AF=0.3253;EUR_AF=0.2386;SAS_AF=0.1912;AA=C|||;VT=SNP
8	3902587	rs2740901	T	C	100	PASS	AC=3515;AF=0.701877;AN=5008;NS=2504;DP=18861;EAS_AF=0.5933;AMR_AF=0.647;AFR_AF=0.705;EUR_AF=0.7296;SAS_AF=0.82;AA=C|||;VT=SNP
8	3902637	rs2740900	G	A	100	PASS	AC=2123;AF=0.423922;AN=5008;NS=2504;DP=17132;EAS_AF=0.2847;AMR_AF=0.3401;AFR_AF=0.4153;EUR_AF=0.494;SAS_AF=0.5665;AA=G|||;VT=SNP
8	3902689	rs4634662	G	A	100	PASS	AC=1017;AF=0.203075;AN=5008;NS=2504;DP=17580;EAS_AF=0.2113;AMR_AF=0.2867;AFR_AF=0.146;EUR_AF=0.2266;SAS_AF=0.1881;AA=G|||;VT=SNP
8	3902702	rs4416840	C	G	100	PASS	AC=1020;AF=0.203674;AN=5008;NS=2504;DP=17910;EAS_AF=0.2113;AMR_AF=0.2867;AFR_AF=0.1483;EUR_AF=0.2266;SAS_AF=0.1881;AA=G|||;VT=SNP
8	3902849	rs4421367	C	A	100	PASS	AC=1168;AF=0.233227;AN=5008;NS=2504;DP=22895;EAS_AF=0.2173;AMR_AF=0.2968;AFR_AF=0.2625;EUR_AF=0.2197;SAS_AF=0.1789;AA=A|||;VT=SNP
8	3902910	rs4642668	T	G	100	PASS	AC=1456;AF=0.290735;AN=5008;NS=2504;DP=22125;EAS_AF=0.2847;AMR_AF=0.3184;AFR_AF=0.3729;EUR_AF=0.2326;SAS_AF=0.226;AA=T|||;VT=SNP
8	3903058	rs2554558	G	T	100	PASS	AC=2347;AF=0.46865;AN=5008;NS=2504;DP=19315;EAS_AF=0.3264;AMR_AF=0.4251;AFR_AF=0.3964;EUR_AF=0.5954;SAS_AF=0.6135;AA=G|||;VT=SNP
8	3903105	rs2740899	G	A	100	PASS	AC=2399;AF=0.479034;AN=5008;NS=2504;DP=19730;EAS_AF=0.3274;AMR_AF=0.4294;AFR_AF=0.4236;EUR_AF=0.6024;SAS_AF=0.6186;AA=G|||;VT=SNP
8	3903171	rs2554557	A	G	100	PASS	AC=4726;AF=0.94369;AN=5008;NS=2504;DP=20110;EAS_AF=0.9901;AMR_AF=0.9265;AFR_AF=0.9743;EUR_AF=0.8519;SAS_AF=0.9611;AA=G|||;VT=SNP
8	3903502	rs7816680	T	A	100	PASS	AC=531;AF=0.10603;AN=5008;NS=2504;DP=15090;EAS_AF=0.1577;AMR_AF=0.036;AFR_AF=0.2065;EUR_AF=0.0169;SAS_AF=0.0583;AA=T|||;VT=SNP
8	3903546	rs7813093	A	C	100	PASS	AC=2413;AF=0.481829;AN=5008;NS=2504;DP=15067;EAS_AF=0.6687;AMR_AF=0.4957;AFR_AF=0.587;EUR_AF=0.2565;SAS_AF=0.3691;AA=A|||;VT=SNP
8	3903655	rs4875263	A	G	100	PASS	AC=2264;AF=0.452077;AN=5008;NS=2504;DP=14630;EAS_AF=0.6657;AMR_AF=0.4928;AFR_AF=0.503;EUR_AF=0.2515;SAS_AF=0.3405;AA=a|||;VT=SNP
8	3903756	rs7817093	T	A	100	PASS	AC=530;AF=0.105831;AN=5008;NS=2504;DP=15859;EAS_AF=0.1567;AMR_AF=0.036;AFR_AF=0.2065;EUR_AF=0.0169;SAS_AF=0.0583;AA=T|||;VT=SNP
8	3903905	rs17068727	G	T	100	PASS	AC=1308;AF=0.261182;AN=5008;NS=2504;DP=16693;EAS_AF=0.4831;AMR_AF=0.2882;AFR_AF=0.2284;EUR_AF=0.1332;SAS_AF=0.1892;AA=G|||;VT=SNP
8	3904006	rs17068729	G	A	100	PASS	AC=825;AF=0.164736;AN=5008;NS=2504;DP=18080;EAS_AF=0.3264;AMR_AF=0.255;AFR_AF=0.0545;EUR_AF=0.1163;SAS_AF=0.1329;AA=G|||;VT=SNP
8	3904034	rs3906471	C	A	100	PASS	AC=2176;AF=0.434505;AN=5008;NS=2504;DP=17691;EAS_AF=0.6637;AMR_AF=0.3847;AFR_AF=0.5008;EUR_AF=0.2445;SAS_AF=0.3395;AA=C|||;VT=SNP
8	3904088	rs2740898	C	A	100	PASS	AC=2414;AF=0.482029;AN=5008;NS=2504;DP=16891;EAS_AF=0.3254;AMR_AF=0.4294;AFR_AF=0.441;EUR_AF=0.5944;SAS_AF=0.6207;AA=C|||;VT=SNP
8	3904188	rs3849817	G	T	100	PASS	AC=2275;AF=0.454273;AN=5008;NS=2504;DP=18647;EAS_AF=0.6637;AMR_AF=0.4827;AFR_AF=0.5182;EUR_AF=0.2515;SAS_AF=0.3405;AA=T|||;VT=SNP
8	3904192	rs3849818	T	G	100	PASS	AC=2273;AF=0.453874;AN=5008;NS=2504;DP=18508;EAS_AF=0.6637;AMR_AF=0.4827;AFR_AF=0.5166;EUR_AF=0.2515;SAS_AF=0.3405;AA=G|||;VT=SNP
8	3904283	rs5002849	C	A	100	PASS	AC=542;AF=0.108227;AN=5008;NS=2504;DP=19317;EAS_AF=0.1567;AMR_AF=0.0331;AFR_AF=0.2073;EUR_AF=0.0139;SAS_AF=0.0746;AA=C|||;VT=SNP
8	3904302	rs3849819	A	T	100	PASS	AC=2276;AF=0.454473;AN=5008;NS=2504;DP=19088;EAS_AF=0.6637;AMR_AF=0.4784;AFR_AF=0.5121;EUR_AF=0.2475;SAS_AF=0.3569;AA=T|||;VT=SNP
8	3904456	rs3843920	C	A	100	PASS	AC=2235;AF=0.446286;AN=5008;NS=2504;DP=18520;EAS_AF=0.6637;AMR_AF=0.4784;AFR_AF=0.4864;EUR_AF=0.2465;SAS_AF=0.3507;AA=A|||;VT=SNP
8	3904492	rs3898542	G	C	100	PASS	AC=779;AF=0.155551;AN=5008;NS=2504;DP=19626;EAS_AF=0.3264;AMR_AF=0.2522;AFR_AF=0.0204;EUR_AF=0.1173;SAS_AF=0.1329;AA=G|||;VT=SNP
8	3904671	rs3843921	G	T	100	PASS	AC=1764;AF=0.352236;AN=5008;NS=2504;DP=19217;EAS_AF=0.497;AMR_AF=0.4611;AFR_AF=0.3306;EUR_AF=0.2416;SAS_AF=0.2689;AA=T|||;VT=SNP
8	3904717	rs3849820	T	C	100	PASS	AC=782;AF=0.15615;AN=5008;NS=2504;DP=18676;EAS_AF=0.3274;AMR_AF=0.2536;AFR_AF=0.0219;EUR_AF=0.1163;SAS_AF=0.1329;AA=T|||;VT=SNP
8	3904730	rs2554556	G	C	100	PASS	AC=4500;AF=0.898562;AN=5008;NS=2504;DP=19066;EAS_AF=0.8919;AMR_AF=0.9207;AFR_AF=0.9206;EUR_AF=0.8499;SAS_AF=0.91;AA=C|||;VT=SNP
8	3904874	rs7004524	G	A	100	PASS	AC=821;AF=0.163938;AN=5008;NS=2504;DP=20034;EAS_AF=0.1716;AMR_AF=0.2032;AFR_AF=0.1876;EUR_AF=0.1143;SAS_AF=0.1472;AA=G|||;VT=SNP
8	3904947	rs2554555	A	G	100	PASS	AC=2444;AF=0.488019;AN=5008;NS=2504;DP=18219;EAS_AF=0.3264;AMR_AF=0.4438;AFR_AF=0.4576;EUR_AF=0.6034;SAS_AF=0.6084;AA=G|||;VT=SNP
8	3905320	rs60625973	G	C	100	PASS	AC=495;AF=0.0988419;AN=5008;NS=2504;DP=16124;EAS_AF=0.1587;AMR_AF=0.0331;AFR_AF=0.1838;EUR_AF=0.0139;SAS_AF=0.0562;AA=G|||;VT=SNP
8	3905568	rs17068751	G	C	100	PASS	AC=703;AF=0.140375;AN=5008;NS=2504;DP=16936;EAS_AF=0.0238;AMR_AF=0.0893;AFR_AF=0.1815;EUR_AF=0.161;SAS_AF=0.2198;AA=G|||;VT=SNP
8	3905677	rs17068754	C	T	100	PASS	AC=775;AF=0.154752;AN=5008;NS=2504;DP=18210;EAS_AF=0.3244;AMR_AF=0.2522;AFR_AF=0.0212;EUR_AF=0.1163;SAS_AF=0.1309;AA=c|||;VT=SNP
8	3905812	rs2740895	A	G	100	PASS	AC=3240;AF=0.646965;AN=5008;NS=2504;DP=19157;EAS_AF=0.5754;AMR_AF=0.4899;AFR_AF=0.7231;EUR_AF=0.6332;SAS_AF=0.7434;AA=A|||;VT=SNP
8	3905917	rs2554553	A	C	100	PASS	AC=4707;AF=0.939896;AN=5008;NS=2504;DP=19330;EAS_AF=0.9901;AMR_AF=0.9236;AFR_AF=0.9569;EUR_AF=0.8529;SAS_AF=0.9663;AA=C|||;VT=SNP
8	3906162	rs12548766	G	A	100	PASS	AC=1628;AF=0.32508;AN=5008;NS=2504;DP=17256;EAS_AF=0.2222;AMR_AF=0.2089;AFR_AF=0.2587;EUR_AF=0.4235;SAS_AF=0.502;AA=G|||;VT=SNP
8	3906319	rs2554552	T	C	100	PASS	AC=4710;AF=0.940495;AN=5008;NS=2504;DP=18876;EAS_AF=0.9901;AMR_AF=0.9236;AFR_AF=0.9599;EUR_AF=0.8529;SAS_AF=0.9652;AA=C|||;VT=SNP
8	3906428	rs2554551	T	C	100	PASS	AC=3644;AF=0.727636;AN=5008;NS=2504;DP=16971;EAS_AF=0.5962;AMR_AF=0.6571;AFR_AF=0.7965;EUR_AF=0.7356;SAS_AF=0.8119;AA=T|||;VT=SNP
8	3906430	rs2554550	G	C	100	PASS	AC=4714;AF=0.941294;AN=5008;NS=2504;DP=17054;EAS_AF=0.9901;AMR_AF=0.9236;AFR_AF=0.9607;EUR_AF=0.8539;SAS_AF=0.9673;AA=C|||;VT=SNP
8	3906703	rs2554549	T	C	100	PASS	AC=2528;AF=0.504792;AN=5008;NS=2504;DP=18652;EAS_AF=0.3294;AMR_AF=0.4352;AFR_AF=0.5023;EUR_AF=0.6083;SAS_AF=0.6319;AA=T|||;VT=SNP
8	3906718	rs2740894	C	A	100	PASS	AC=4702;AF=0.938898;AN=5008;NS=2504;DP=18871;EAS_AF=0.9901;AMR_AF=0.9193;AFR_AF=0.9569;EUR_AF=0.8519;SAS_AF=0.9652;AA=A|||;VT=SNP
8	3906902	rs58979716	T	C	100	PASS	AC=1690;AF=0.33746;AN=5008;NS=2504;DP=15016;EAS_AF=0.495;AMR_AF=0.4741;AFR_AF=0.2579;EUR_AF=0.2575;SAS_AF=0.2679;AA=T|||;VT=SNP
8	3906969	rs17068768	G	A	100	PASS	AC=311;AF=0.0621006;AN=5008;NS=2504;DP=14568;EAS_AF=0.1488;AMR_AF=0.0216;AFR_AF=0.0507;EUR_AF=0.0219;SAS_AF=0.0583;AA=g|||;VT=SNP
8	3907109	rs75587283	G	A	100	PASS	AC=246;AF=0.0491214;AN=5008;NS=2504;DP=15233;EAS_AF=0.1488;AMR_AF=0.0159;AFR_AF=0.0045;EUR_AF=0.0219;SAS_AF=0.0583;AA=G|||;VT=SNP
8	3907141	rs2554548	C	G	100	PASS	AC=4709;AF=0.940296;AN=5008;NS=2504;DP=14661;EAS_AF=0.9901;AMR_AF=0.9236;AFR_AF=0.9599;EUR_AF=0.8519;SAS_AF=0.9652;AA=G|||;VT=SNP
8	3907180	rs2740893	G	A	100	PASS	AC=4708;AF=0.940096;AN=5008;NS=2504;DP=15046;EAS_AF=0.9901;AMR_AF=0.9222;AFR_AF=0.9599;EUR_AF=0.8519;SAS_AF=0.9652;AA=A|||;VT=SNP
8	3907215	rs7828738	A	C	100	PASS	AC=818;AF=0.163339;AN=5008;NS=2504;DP=14629;EAS_AF=0.1647;AMR_AF=0.2089;AFR_AF=0.1884;EUR_AF=0.1272;SAS_AF=0.1329;AA=A|||;VT=SNP
8	3907367	rs2740892	A	G	100	PASS	AC=4750;AF=0.948482;AN=5008;NS=2504;DP=16722;EAS_AF=0.9901;AMR_AF=0.9236;AFR_AF=0.9909;EUR_AF=0.8519;SAS_AF=0.9652;AA=G|||;VT=SNP
8	3907432	rs13263899	G	C	100	PASS	AC=255;AF=0.0509185;AN=5008;NS=2504;DP=17551;EAS_AF=0.0397;AMR_AF=0.0836;AFR_AF=0.0076;EUR_AF=0.0994;SAS_AF=0.0481;AA=G|||;VT=SNP
8	3907830	rs72624069	G	A	100	PASS	AC=790;AF=0.157748;AN=5008;NS=2504;DP=14716;EAS_AF=0.3333;AMR_AF=0.2493;AFR_AF=0.0461;EUR_AF=0.1103;SAS_AF=0.1115;AA=G|||;VT=SNP
8	3908147	rs2740891	C	T	100	PASS	AC=4411;AF=0.880791;AN=5008;NS=2504;DP=13498;EAS_AF=0.9216;AMR_AF=0.9092;AFR_AF=0.8124;EUR_AF=0.8509;SAS_AF=0.9417;AA=T|||;VT=SNP
8	3908191	rs72624070	C	T	100	PASS	AC=781;AF=0.15595;AN=5008;NS=2504;DP=14585;EAS_AF=0.3284;AMR_AF=0.2522;AFR_AF=0.0204;EUR_AF=0.1173;SAS_AF=0.1329;AA=C|||;VT=SNP
8	3908317	rs2554547	C	T	100	PASS	AC=4414;AF=0.88139;AN=5008;NS=2504;DP=15879;EAS_AF=0.9216;AMR_AF=0.9092;AFR_AF=0.8147;EUR_AF=0.8509;SAS_AF=0.9417;AA=A|||;VT=SNP
8	3909057	rs2554546	C	G	100	PASS	AC=4710;AF=0.940495;AN=5008;NS=2504;DP=18127;EAS_AF=0.9901;AMR_AF=0.9236;AFR_AF=0.9599;EUR_AF=0.8529;SAS_AF=0.9652;AA=G|||;VT=SNP
8	3909072	rs2554545	A	G	100	PASS	AC=4397;AF=0.877995;AN=5008;NS=2504;DP=17841;EAS_AF=0.9216;AMR_AF=0.9092;AFR_AF=0.8011;EUR_AF=0.8519;SAS_AF=0.9417;AA=A|||;VT=SNP
8	3909659	rs2554543	G	T	100	PASS	AC=4413;AF=0.88119;AN=5008;NS=2504;DP=16594;EAS_AF=0.9216;AMR_AF=0.9092;AFR_AF=0.8147;EUR_AF=0.8499;SAS_AF=0.9417;AA=T|||;VT=SNP
8	3909717	rs118019764	G	A	100	PASS	AC=653;AF=0.130391;AN=5008;NS=2504;DP=15515;EAS_AF=0.0208;AMR_AF=0.1009;AFR_AF=0.1339;EUR_AF=0.171;SAS_AF=0.2178;AA=G|||;VT=SNP
8	3909726	rs56265817	C	T	100	PASS	AC=312;AF=0.0623003;AN=5008;NS=2504;DP=15187;EAS_AF=0.1538;AMR_AF=0.0231;AFR_AF=0.0469;EUR_AF=0.0219;SAS_AF=0.0583;AA=C|||;VT=SNP
8	3909727	rs77700173	A	T	100	PASS	AC=786;AF=0.156949;AN=5008;NS=2504;DP=14968;EAS_AF=0.3274;AMR_AF=0.2579;AFR_AF=0.0204;EUR_AF=0.1183;SAS_AF=0.1339;AA=A|||;VT=SNP
8	3909744	rs2740890	C	G	100	PASS	AC=4415;AF=0.881589;AN=5008;NS=2504;DP=16443;EAS_AF=0.9226;AMR_AF=0.9092;AFR_AF=0.8147;EUR_AF=0.8509;SAS_AF=0.9417;AA=G|||;VT=SNP
8	3909756	rs72624071	G	A	100	PASS	AC=786;AF=0.156949;AN=5008;NS=2504;DP=17101;EAS_AF=0.3274;AMR_AF=0.2579;AFR_AF=0.0204;EUR_AF=0.1183;SAS_AF=0.1339;AA=G|||;VT=SNP
8	3909838	rs2740889	C	A	100	PASS	AC=4753;AF=0.949081;AN=5008;NS=2504;DP=20615;EAS_AF=0.9921;AMR_AF=0.9236;AFR_AF=0.9917;EUR_AF=0.8519;SAS_AF=0.9652;AA=A|||;VT=SNP
8	3910021	rs72624072	G	A	100	PASS	AC=786;AF=0.156949;AN=5008;NS=2504;DP=17063;EAS_AF=0.3274;AMR_AF=0.2565;AFR_AF=0.0204;EUR_AF=0.1193;SAS_AF=0.1339;AA=G|||;VT=SNP
8	3910096	rs2554541	C	T	100	PASS	AC=4709;AF=0.940296;AN=5008;NS=2504;DP=17180;EAS_AF=0.9901;AMR_AF=0.9236;AFR_AF=0.9599;EUR_AF=0.8519;SAS_AF=0.9652;AA=T|||;VT=SNP
8	3910187	rs17068773	G	C	100	PASS	AC=789;AF=0.157548;AN=5008;NS=2504;DP=18857;EAS_AF=0.3294;AMR_AF=0.2579;AFR_AF=0.0204;EUR_AF=0.1193;SAS_AF=0.1339;AA=G|||;VT=SNP
8	3910428	rs2554540	T	C	100	PASS	AC=4707;AF=0.939896;AN=5008;NS=2504;DP=17416;EAS_AF=0.9901;AMR_AF=0.9236;AFR_AF=0.9599;EUR_AF=0.8509;SAS_AF=0.9642;AA=C|||;VT=SNP
8	3910441	rs2740888	G	A	100	PASS	AC=4396;AF=0.877796;AN=5008;NS=2504;DP=17995;EAS_AF=0.9226;AMR_AF=0.9092;AFR_AF=0.8011;EUR_AF=0.8499;SAS_AF=0.9417;AA=G|||;VT=SNP
8	3910545	rs2554539	G	T	100	PASS	AC=4385;AF=0.875599;AN=5008;NS=2504;DP=17760;EAS_AF=0.9226;AMR_AF=0.9063;AFR_AF=0.795;EUR_AF=0.8489;SAS_AF=0.9417;AA=g|||;VT=SNP
8	3910627	rs2740887	G	A	100	PASS	AC=4395;AF=0.877596;AN=5008;NS=2504;DP=18547;EAS_AF=0.9226;AMR_AF=0.9092;AFR_AF=0.8011;EUR_AF=0.8499;SAS_AF=0.9407;AA=G|||;VT=SNP
8	3910836	rs2912275	A	G	100	PASS	AC=4707;AF=0.939896;AN=5008;NS=2504;DP=19074;EAS_AF=0.9901;AMR_AF=0.9222;AFR_AF=0.9599;EUR_AF=0.8509;SAS_AF=0.9652;AA=G|||;VT=SNP
8	3910850	rs2554537	G	C	100	PASS	AC=4395;AF=0.877596;AN=5008;NS=2504;DP=18404;EAS_AF=0.9216;AMR_AF=0.9092;AFR_AF=0.8011;EUR_AF=0.8499;SAS_AF=0.9417;AA=G|||;VT=SNP
8	3910891	rs2554536	A	G	100	PASS	AC=4703;AF=0.939097;AN=5008;NS=2504;DP=17680;EAS_AF=0.9891;AMR_AF=0.9236;AFR_AF=0.9576;EUR_AF=0.8509;SAS_AF=0.9642;AA=G|||;VT=SNP
8	3910997	rs2554535	G	C	100	PASS	AC=4178;AF=0.834265;AN=5008;NS=2504;DP=16904;EAS_AF=0.8244;AMR_AF=0.9049;AFR_AF=0.7534;EUR_AF=0.8469;SAS_AF=0.8906;AA=G|||;VT=SNP
8	3911003	rs2740886	G	A	100	PASS	AC=4410;AF=0.880591;AN=5008;NS=2504;DP=16597;EAS_AF=0.9226;AMR_AF=0.9107;AFR_AF=0.8101;EUR_AF=0.8499;SAS_AF=0.9427;AA=G|||;VT=SNP
8	3911163	rs2554534	G	C	100	PASS	AC=4393;AF=0.877196;AN=5008;NS=2504;DP=16697;EAS_AF=0.9226;AMR_AF=0.9092;AFR_AF=0.7988;EUR_AF=0.8499;SAS_AF=0.9417;AA=G|||;VT=SNP
8	3911237	rs72624073	A	T	100	PASS	AC=785;AF=0.156749;AN=5008;NS=2504;DP=16589;EAS_AF=0.3353;AMR_AF=0.2493;AFR_AF=0.0219;EUR_AF=0.1163;SAS_AF=0.1309;AA=A|||;VT=SNP
8	3911277	rs2740885	T	G	100	PASS	AC=2519;AF=0.502995;AN=5008;NS=2504;DP=16008;EAS_AF=0.3383;AMR_AF=0.5476;AFR_AF=0.4342;EUR_AF=0.6163;SAS_AF=0.6176;AA=T|||;VT=SNP
8	3911355	rs2554533	C	T	100	PASS	AC=4396;AF=0.877796;AN=5008;NS=2504;DP=16606;EAS_AF=0.9226;AMR_AF=0.9092;AFR_AF=0.8011;EUR_AF=0.8499;SAS_AF=0.9417;AA=C|||;VT=SNP
8	3911359	rs77308825	T	C	100	PASS	AC=787;AF=0.157149;AN=5008;NS=2504;DP=16672;EAS_AF=0.3363;AMR_AF=0.2522;AFR_AF=0.0204;EUR_AF=0.1163;SAS_AF=0.1319;AA=T|||;VT=SNP
8	3911533	rs17068799	C	A	100	PASS	AC=784;AF=0.15655;AN=5008;NS=2504;DP=18544;EAS_AF=0.3363;AMR_AF=0.2522;AFR_AF=0.0204;EUR_AF=0.1153;SAS_AF=0.1299;AA=C|||;VT=SNP
8	3911660	rs2740884	A	G	100	PASS	AC=4709;AF=0.940296;AN=5008;NS=2504;DP=18084;EAS_AF=0.9901;AMR_AF=0.9236;AFR_AF=0.9607;EUR_AF=0.8509;SAS_AF=0.9652;AA=C|||;VT=SNP
8	3911683	rs2740883	A	G	100	PASS	AC=2355;AF=0.470248;AN=5008;NS=2504;DP=18777;EAS_AF=0.3323;AMR_AF=0.5346;AFR_AF=0.3253;EUR_AF=0.6133;SAS_AF=0.6155;AA=A|||;VT=SNP
8	3911899	rs73658563	G	C	100	PASS	AC=358;AF=0.0714856;AN=5008;NS=2504;DP=19436;EAS_AF=0.1468;AMR_AF=0.0346;AFR_AF=0.0545;EUR_AF=0.0378;SAS_AF=0.0777;AA=G|||;VT=SNP
8	3911941	rs2554532	A	C	100	PASS	AC=4714;AF=0.941294;AN=5008;NS=2504;DP=19670;EAS_AF=0.9901;AMR_AF=0.9236;AFR_AF=0.9599;EUR_AF=0.8529;SAS_AF=0.9693;AA=C|||;VT=SNP
8	3912052	rs17068805	A	G	100	PASS	AC=802;AF=0.160144;AN=5008;NS=2504;DP=20661;EAS_AF=0.3363;AMR_AF=0.2565;AFR_AF=0.0227;EUR_AF=0.1203;SAS_AF=0.137;AA=A|||;VT=SNP
8	3912305	rs2554531	G	C	100	PASS	AC=4708;AF=0.940096;AN=5008;NS=2504;DP=18424;EAS_AF=0.9901;AMR_AF=0.9222;AFR_AF=0.9607;EUR_AF=0.8509;SAS_AF=0.9652;AA=C|||;VT=SNP
8	3912399	rs2740882	C	T	100	PASS	AC=4415;AF=0.881589;AN=5008;NS=2504;DP=18462;EAS_AF=0.9226;AMR_AF=0.9092;AFR_AF=0.8154;EUR_AF=0.8499;SAS_AF=0.9417;AA=T|||;VT=SNP
8	3912408	rs2554530	G	C	100	PASS	AC=4710;AF=0.940495;AN=5008;NS=2504;DP=18313;EAS_AF=0.9901;AMR_AF=0.9236;AFR_AF=0.9607;EUR_AF=0.8519;SAS_AF=0.9652;AA=C|||;VT=SNP
8	3912457	rs2740881	A	G	100	PASS	AC=4223;AF=0.843251;AN=5008;NS=2504;DP=18750;EAS_AF=0.9226;AMR_AF=0.8919;AFR_AF=0.6808;EUR_AF=0.8479;SAS_AF=0.9417;AA=A|||;VT=SNP
8	3912524	rs3860862	A	T	100	PASS	AC=802;AF=0.160144;AN=5008;NS=2504;DP=17684;EAS_AF=0.3363;AMR_AF=0.255;AFR_AF=0.0227;EUR_AF=0.1203;SAS_AF=0.138;AA=A|||;VT=SNP
8	3912587	rs2552155	A	G	100	PASS	AC=4709;AF=0.940296;AN=5008;NS=2504;DP=16355;EAS_AF=0.9901;AMR_AF=0.9236;AFR_AF=0.9607;EUR_AF=0.8509;SAS_AF=0.9652;AA=G|||;VT=SNP
8	3912606	rs2554529	T	C	100	PASS	AC=3406;AF=0.680112;AN=5008;NS=2504;DP=16117;EAS_AF=0.5883;AMR_AF=0.6354;AFR_AF=0.6452;EUR_AF=0.7276;SAS_AF=0.8047;AA=T|||;VT=SNP
8	3912734	rs2740880	T	G	100	PASS	AC=4709;AF=0.940296;AN=5008;NS=2504;DP=13919;EAS_AF=0.9901;AMR_AF=0.9236;AFR_AF=0.9607;EUR_AF=0.8509;SAS_AF=0.9652;AA=G|||;VT=SNP
8	3912798	rs2552156	G	A	100	PASS	AC=4709;AF=0.940296;AN=5008;NS=2504;DP=12939;EAS_AF=0.9901;AMR_AF=0.9236;AFR_AF=0.9607;EUR_AF=0.8509;SAS_AF=0.9652;AA=A|||;VT=SNP
8	3912839	rs72624074	T	C	100	PASS	AC=801;AF=0.159944;AN=5008;NS=2504;DP=11963;EAS_AF=0.3343;AMR_AF=0.2579;AFR_AF=0.0227;EUR_AF=0.1203;SAS_AF=0.137;AA=T|||;VT=SNP
8	3913395	rs2554528	C	T	100	PASS	AC=4802;AF=0.958866;AN=5008;NS=2504;DP=14331;EAS_AF=0.9901;AMR_AF=0.9568;AFR_AF=0.9652;EUR_AF=0.9095;SAS_AF=0.9703;AA=T|||;VT=SNP
8	3913409	rs2554527	C	G	100	PASS	AC=4802;AF=0.958866;AN=5008;NS=2504;DP=14320;EAS_AF=0.9901;AMR_AF=0.9568;AFR_AF=0.9652;EUR_AF=0.9095;SAS_AF=0.9703;AA=G|||;VT=SNP
8	3913535	rs2554525	A	G	100	PASS	AC=4312;AF=0.861022;AN=5008;NS=2504;DP=15295;EAS_AF=0.9226;AMR_AF=0.928;AFR_AF=0.68;EUR_AF=0.9076;SAS_AF=0.9468;AA=A|||;VT=SNP
8	3914062	rs72624075	T	C	100	PASS	AC=825;AF=0.164736;AN=5008;NS=2504;DP=10295;EAS_AF=0.3343;AMR_AF=0.2594;AFR_AF=0.0227;EUR_AF=0.1203;SAS_AF=0.1605;AA=T|||;VT=SNP
8	3914120	rs2552131	C	A	100	PASS	AC=4799;AF=0.958267;AN=5008;NS=2504;DP=11336;EAS_AF=0.9901;AMR_AF=0.9568;AFR_AF=0.9629;EUR_AF=0.9095;SAS_AF=0.9703;AA=a|||;VT=SNP
8	3914267	rs2554524	C	G	100	PASS	AC=2371;AF=0.473442;AN=5008;NS=2504;DP=13581;EAS_AF=0.3234;AMR_AF=0.4597;AFR_AF=0.3858;EUR_AF=0.659;SAS_AF=0.5654;AA=C|||;VT=SNP
8	3915976	rs2554519	C	T	100	PASS	AC=4799;AF=0.958267;AN=5008;NS=2504;DP=18902;EAS_AF=0.9901;AMR_AF=0.9568;AFR_AF=0.9629;EUR_AF=0.9095;SAS_AF=0.9703;AA=T|||;VT=SNP
8	3916099	rs12678879	A	G	100	PASS	AC=1169;AF=0.233427;AN=5008;NS=2504;DP=18903;EAS_AF=0.3442;AMR_AF=0.4337;AFR_AF=0.0514;EUR_AF=0.2276;SAS_AF=0.229;AA=A|||;VT=SNP
8	3916431	rs138425755	C	G	100	PASS	AC=788;AF=0.157348;AN=5008;NS=2504;DP=16451;EAS_AF=0.3224;AMR_AF=0.255;AFR_AF=0.0219;EUR_AF=0.1223;SAS_AF=0.137;AA=C|||;VT=SNP
8	3917271	rs4430121	G	T	100	PASS	AC=784;AF=0.15655;AN=5008;NS=2504;DP=17785;EAS_AF=0.3284;AMR_AF=0.2522;AFR_AF=0.0204;EUR_AF=0.1173;SAS_AF=0.136;AA=G|||;VT=SNP
8	3917872	rs2007315	C	A	100	PASS	AC=4423;AF=0.883187;AN=5008;NS=2504;DP=17903;EAS_AF=0.9206;AMR_AF=0.9366;AFR_AF=0.7602;EUR_AF=0.9085;SAS_AF=0.9468;AA=A|||;VT=SNP
8	3918118	rs2740878	C	T	100	PASS	AC=2219;AF=0.443091;AN=5008;NS=2504;DP=18527;EAS_AF=0.3304;AMR_AF=0.4395;AFR_AF=0.292;EUR_AF=0.6421;SAS_AF=0.5613;AA=c|||;VT=SNP
8	3918149	rs59516451	C	A	100	PASS	AC=806;AF=0.160942;AN=5008;NS=2504;DP=18118;EAS_AF=0.3214;AMR_AF=0.2565;AFR_AF=0.0204;EUR_AF=0.1243;SAS_AF=0.1554;AA=C|||;VT=SNP
8	3918217	rs58226234	C	G	100	PASS	AC=806;AF=0.160942;AN=5008;NS=2504;DP=17997;EAS_AF=0.3214;AMR_AF=0.255;AFR_AF=0.0212;EUR_AF=0.1203;SAS_AF=0.1595;AA=C|||;VT=SNP
8	3918451	rs2911719	C	A	100	PASS	AC=4784;AF=0.955272;AN=5008;NS=2504;DP=19335;EAS_AF=0.9901;AMR_AF=0.9568;AFR_AF=0.9516;EUR_AF=0.9095;SAS_AF=0.9703;AA=A|||;VT=SNP
8	3918672	rs2911720	C	T	100	PASS	AC=4088;AF=0.816294;AN=5008;NS=2504;DP=16476;EAS_AF=0.8224;AMR_AF=0.9251;AFR_AF=0.6293;EUR_AF=0.9056;SAS_AF=0.8937;AA=C|||;VT=SNP
8	3918675	rs2911721	G	T	100	PASS	AC=4484;AF=0.895367;AN=5008;NS=2504;DP=16344;EAS_AF=0.9206;AMR_AF=0.9424;AFR_AF=0.8041;EUR_AF=0.9085;SAS_AF=0.9458;AA=T|||;VT=SNP
8	3918752	rs17403631	G	C	100	PASS	AC=276;AF=0.0551118;AN=5008;NS=2504;DP=16269;EAS_AF=0.0476;AMR_AF=0.085;AFR_AF=0.0151;EUR_AF=0.0954;SAS_AF=0.0542;AA=g|||;VT=SNP
8	3918824	rs2216893	C	T	100	PASS	AC=4087;AF=0.816094;AN=5008;NS=2504;DP=18500;EAS_AF=0.8224;AMR_AF=0.9251;AFR_AF=0.6293;EUR_AF=0.9046;SAS_AF=0.8937;AA=C|||;VT=SNP
8	3918912	rs2980786	C	G	100	PASS	AC=4818;AF=0.962061;AN=5008;NS=2504;DP=19064;EAS_AF=0.9901;AMR_AF=0.9568;AFR_AF=0.9773;EUR_AF=0.9095;SAS_AF=0.9703;AA=G|||;VT=SNP
8	3919130	rs2980785	G	A	100	PASS	AC=4839;AF=0.966254;AN=5008;NS=2504;DP=17373;EAS_AF=0.9901;AMR_AF=0.9568;AFR_AF=0.9932;EUR_AF=0.9095;SAS_AF=0.9703;AA=A|||;VT=SNP
8	3919501	rs4875265	C	T	100	PASS	AC=2211;AF=0.441494;AN=5008;NS=2504;DP=19598;EAS_AF=0.3581;AMR_AF=0.3963;AFR_AF=0.2405;EUR_AF=0.6531;SAS_AF=0.6135;AA=C|||;VT=SNP
8	3919531	rs2554708	G	C	100	PASS	AC=4817;AF=0.961861;AN=5008;NS=2504;DP=18630;EAS_AF=0.9901;AMR_AF=0.9568;AFR_AF=0.9766;EUR_AF=0.9095;SAS_AF=0.9703;AA=C|||;VT=SNP
8	3919672	rs2554707	C	G	100	PASS	AC=2217;AF=0.442692;AN=5008;NS=2504;DP=19727;EAS_AF=0.496;AMR_AF=0.3401;AFR_AF=0.298;EUR_AF=0.5139;SAS_AF=0.5828;AA=C|||;VT=SNP
8	3919688	rs13253871	G	A	100	PASS	AC=684;AF=0.136581;AN=5008;NS=2504;DP=19950;EAS_AF=0.0645;AMR_AF=0.1571;AFR_AF=0.1483;EUR_AF=0.172;SAS_AF=0.1442;AA=G|||;VT=SNP
8	3919706	rs2554706	C	G	100	PASS	AC=2952;AF=0.589457;AN=5008;NS=2504;DP=20450;EAS_AF=0.5714;AMR_AF=0.4957;AFR_AF=0.4818;EUR_AF=0.6839;SAS_AF=0.7229;AA=G|||;VT=SNP
8	3919763	rs72624076	T	G	100	PASS	AC=809;AF=0.161542;AN=5008;NS=2504;DP=20506;EAS_AF=0.3333;AMR_AF=0.2594;AFR_AF=0.025;EUR_AF=0.1272;SAS_AF=0.135;AA=T|||;VT=SNP
8	3919778	rs2552159	C	G	100	PASS	AC=2944;AF=0.587859;AN=5008;NS=2504;DP=20603;EAS_AF=0.5744;AMR_AF=0.4971;AFR_AF=0.4773;EUR_AF=0.674;SAS_AF=0.727;AA=G|||;VT=SNP
8	3919812	rs1895889	T	A	100	PASS	AC=2967;AF=0.592452;AN=5008;NS=2504;DP=20303;EAS_AF=0.5754;AMR_AF=0.585;AFR_AF=0.4455;EUR_AF=0.6789;SAS_AF=0.7249;AA=t|||;VT=SNP
8	3919870	rs17068827	G	C	100	PASS	AC=643;AF=0.128395;AN=5008;NS=2504;DP=19218;EAS_AF=0.0159;AMR_AF=0.1859;AFR_AF=0.2451;EUR_AF=0.0984;SAS_AF=0.0767;AA=G|||;VT=SNP
8	3919882	rs1426282	G	C	100	PASS	AC=989;AF=0.197484;AN=5008;NS=2504;DP=18762;EAS_AF=0.25;AMR_AF=0.1844;AFR_AF=0.1725;EUR_AF=0.2018;SAS_AF=0.182;AA=G|||;VT=SNP
8	3919919	rs17068837	G	C	100	PASS	AC=811;AF=0.161941;AN=5008;NS=2504;DP=18324;EAS_AF=0.3254;AMR_AF=0.268;AFR_AF=0.025;EUR_AF=0.1262;SAS_AF=0.1401;AA=G|||;VT=SNP
8	3920204	rs6991762	C	G	100	PASS	AC=950;AF=0.189696;AN=5008;NS=2504;DP=16271;EAS_AF=0.0179;AMR_AF=0.1657;AFR_AF=0.1475;EUR_AF=0.327;SAS_AF=0.2996;AA=C|||;VT=SNP
8	3920271	rs6990745	G	C	100	PASS	AC=2554;AF=0.509984;AN=5008;NS=2504;DP=15322;EAS_AF=0.3542;AMR_AF=0.6398;AFR_AF=0.4516;EUR_AF=0.6292;SAS_AF=0.5348;AA=G|||;VT=SNP
8	3920296	rs6991934	C	T	100	PASS	AC=953;AF=0.190296;AN=5008;NS=2504;DP=15758;EAS_AF=0.0179;AMR_AF=0.17;AFR_AF=0.1483;EUR_AF=0.326;SAS_AF=0.2996;AA=C|||;VT=SNP
8	3920312	rs2554704	A	G	100	PASS	AC=1511;AF=0.301717;AN=5008;NS=2504;DP=15939;EAS_AF=0.6161;AMR_AF=0.3674;AFR_AF=0.1997;EUR_AF=0.162;SAS_AF=0.2127;AA=A|||;VT=SNP
8	3920356	rs34691363	G	A	100	PASS	AC=897;AF=0.179113;AN=5008;NS=2504;DP=16454;EAS_AF=0.3204;AMR_AF=0.3084;AFR_AF=0.0431;EUR_AF=0.168;SAS_AF=0.137;AA=G|||;VT=SNP
8	3920395	rs2552166	G	A	100	PASS	AC=1528;AF=0.305112;AN=5008;NS=2504;DP=16181;EAS_AF=0.6062;AMR_AF=0.3977;AFR_AF=0.1936;EUR_AF=0.1978;SAS_AF=0.1902;AA=G|||;VT=SNP
8	3920413	rs10090074	C	T	100	PASS	AC=965;AF=0.192692;AN=5008;NS=2504;DP=15782;EAS_AF=0.0179;AMR_AF=0.1772;AFR_AF=0.1551;EUR_AF=0.326;SAS_AF=0.2975;AA=C|||;VT=SNP
8	3920652	rs28405740	G	C	100	PASS	AC=965;AF=0.192692;AN=5008;NS=2504;DP=13440;EAS_AF=0.0179;AMR_AF=0.1772;AFR_AF=0.1536;EUR_AF=0.327;SAS_AF=0.2986;AA=G|||;VT=SNP
8	3920665	rs62501267	C	T	100	PASS	AC=1564;AF=0.3123;AN=5008;NS=2504;DP=13244;EAS_AF=0.6022;AMR_AF=0.4049;AFR_AF=0.1959;EUR_AF=0.2068;SAS_AF=0.2137;AA=C|||;VT=SNP
8	3920747	rs2552170	A	T	100	PASS	AC=476;AF=0.0950479;AN=5008;NS=2504;DP=13301;EAS_AF=0.2847;AMR_AF=0.0807;AFR_AF=0.0159;EUR_AF=0.0358;SAS_AF=0.0777;AA=A|||;VT=SNP
8	3920994	rs28445731	C	G	100	PASS	AC=2601;AF=0.519369;AN=5008;NS=2504;DP=15045;EAS_AF=0.1974;AMR_AF=0.4813;AFR_AF=0.6014;EUR_AF=0.663;SAS_AF=0.6196;AA=G|||;VT=SNP
8	3921044	rs2740876	A	T	100	PASS	AC=611;AF=0.122005;AN=5008;NS=2504;DP=16032;EAS_AF=0.2867;AMR_AF=0.0922;AFR_AF=0.112;EUR_AF=0.0328;SAS_AF=0.0787;AA=A|||;VT=SNP
8	3921137	rs13276030	T	A	100	PASS	AC=900;AF=0.179712;AN=5008;NS=2504;DP=15489;EAS_AF=0.3194;AMR_AF=0.3084;AFR_AF=0.0446;EUR_AF=0.168;SAS_AF=0.1391;AA=T|||;VT=SNP
8	3921141	rs2432745	C	T	100	PASS	AC=4145;AF=0.827676;AN=5008;NS=2504;DP=15405;EAS_AF=0.8046;AMR_AF=0.889;AFR_AF=0.7784;EUR_AF=0.8668;SAS_AF=0.8344;AA=T|||;VT=SNP
8	3921143	rs56084653	G	T	100	PASS	AC=804;AF=0.160543;AN=5008;NS=2504;DP=15368;EAS_AF=0.1647;AMR_AF=0.0879;AFR_AF=0.1823;EUR_AF=0.1451;SAS_AF=0.1943;AA=G|||;VT=SNP
8	3921234	rs2554700	G	C	100	PASS	AC=4188;AF=0.836262;AN=5008;NS=2504;DP=16625;EAS_AF=0.8095;AMR_AF=0.8905;AFR_AF=0.8071;EUR_AF=0.8658;SAS_AF=0.8344;AA=C|||;VT=SNP
8	3921247	rs2554699	T	C	100	PASS	AC=1589;AF=0.317292;AN=5008;NS=2504;DP=17050;EAS_AF=0.6161;AMR_AF=0.4107;AFR_AF=0.1974;EUR_AF=0.2087;SAS_AF=0.2168;AA=T|||;VT=SNP
8	3921263	rs13267692	C	T	100	PASS	AC=1760;AF=0.351438;AN=5008;NS=2504;DP=17453;EAS_AF=0.0317;AMR_AF=0.389;AFR_AF=0.4168;EUR_AF=0.507;SAS_AF=0.4059;AA=C|||;VT=SNP
8	3921326	rs55811315	A	G	100	PASS	AC=222;AF=0.0443291;AN=5008;NS=2504;DP=20493;EAS_AF=0.006;AMR_AF=0.0432;AFR_AF=0.0454;EUR_AF=0.0915;SAS_AF=0.0348;AA=A|||;VT=SNP
8	3921791	rs2554698	T	C	100	PASS	AC=1008;AF=0.201278;AN=5008;NS=2504;DP=19028;EAS_AF=0.1677;AMR_AF=0.1081;AFR_AF=0.3169;EUR_AF=0.1541;SAS_AF=0.1943;AA=T|||;VT=SNP
8	3921799	rs7831840	C	A	100	PASS	AC=188;AF=0.0375399;AN=5008;NS=2504;DP=18653;EAS_AF=0.006;AMR_AF=0.0432;AFR_AF=0.0212;EUR_AF=0.0905;SAS_AF=0.0337;AA=C|||;VT=SNP
8	3921805	rs2554697	A	G	100	PASS	AC=2423;AF=0.483826;AN=5008;NS=2504;DP=18532;EAS_AF=0.7768;AMR_AF=0.4928;AFR_AF=0.3994;EUR_AF=0.3499;SAS_AF=0.4274;AA=A|||;VT=SNP
8	3921821	rs2740873	A	C	100	PASS	AC=4183;AF=0.835264;AN=5008;NS=2504;DP=18700;EAS_AF=0.8105;AMR_AF=0.8876;AFR_AF=0.8011;EUR_AF=0.8688;SAS_AF=0.8354;AA=C|||;VT=SNP
8	3921924	rs6558843	G	A	100	PASS	AC=1786;AF=0.356629;AN=5008;NS=2504;DP=19295;EAS_AF=0.0337;AMR_AF=0.3991;AFR_AF=0.4062;EUR_AF=0.5189;SAS_AF=0.4254;AA=G|||;VT=SNP
8	3922101	rs7831271	G	C	100	PASS	AC=240;AF=0.0479233;AN=5008;NS=2504;DP=18695;EAS_AF=0.006;AMR_AF=0.0476;AFR_AF=0.0514;EUR_AF=0.0905;SAS_AF=0.0429;AA=G|||;VT=SNP
8	3922120	rs1365280	C	T	100	PASS	AC=2371;AF=0.473442;AN=5008;NS=2504;DP=19390;EAS_AF=0.7718;AMR_AF=0.487;AFR_AF=0.385;EUR_AF=0.3479;SAS_AF=0.4049;AA=T|||;VT=SNP
8	3922160	rs4554489	A	T	100	PASS	AC=1806;AF=0.360623;AN=5008;NS=2504;DP=18927;EAS_AF=0.0337;AMR_AF=0.3991;AFR_AF=0.4153;EUR_AF=0.5199;SAS_AF=0.4325;AA=A|||;VT=SNP
8	3922232	rs4609211	C	A	100	PASS	AC=1501;AF=0.29972;AN=5008;NS=2504;DP=16323;EAS_AF=0.0298;AMR_AF=0.3458;AFR_AF=0.3343;EUR_AF=0.4155;SAS_AF=0.3793;AA=A|||;VT=SNP
8	3922240	rs1365279	C	G	100	PASS	AC=2653;AF=0.529752;AN=5008;NS=2504;DP=16714;EAS_AF=0.7778;AMR_AF=0.5303;AFR_AF=0.4675;EUR_AF=0.4404;SAS_AF=0.4499;AA=C|||;VT=SNP
8	3922274	rs4406417	C	G	100	PASS	AC=1550;AF=0.309505;AN=5008;NS=2504;DP=18414;EAS_AF=0.0278;AMR_AF=0.3473;AFR_AF=0.3654;EUR_AF=0.4135;SAS_AF=0.3906;AA=C|||;VT=SNP
8	3922303	rs1365277	A	G	100	PASS	AC=3379;AF=0.67472;AN=5008;NS=2504;DP=18295;EAS_AF=0.6458;AMR_AF=0.7882;AFR_AF=0.6362;EUR_AF=0.7018;SAS_AF=0.6483;AA=G|||;VT=SNP
8	3922570	rs1365276	G	A	100	PASS	AC=4188;AF=0.836262;AN=5008;NS=2504;DP=15124;EAS_AF=0.8056;AMR_AF=0.8862;AFR_AF=0.8056;EUR_AF=0.8678;SAS_AF=0.8415;AA=A|||;VT=SNP
8	3922598	rs1365275	G	A	100	PASS	AC=4141;AF=0.826877;AN=5008;NS=2504;DP=14958;EAS_AF=0.8095;AMR_AF=0.8862;AFR_AF=0.7837;EUR_AF=0.8678;SAS_AF=0.819;AA=A|||;VT=SNP
8	3922651	rs1365274	G	C	100	PASS	AC=1792;AF=0.357827;AN=5008;NS=2504;DP=15470;EAS_AF=0.0327;AMR_AF=0.4049;AFR_AF=0.4153;EUR_AF=0.5209;SAS_AF=0.4141;AA=G|||;VT=SNP
8	3922696	rs1820437	A	G	100	PASS	AC=4185;AF=0.835663;AN=5008;NS=2504;DP=16034;EAS_AF=0.8075;AMR_AF=0.8862;AFR_AF=0.8026;EUR_AF=0.8678;SAS_AF=0.8405;AA=G|||;VT=SNP
8	3922801	rs1365273	C	A	100	PASS	AC=409;AF=0.0816693;AN=5008;NS=2504;DP=15283;EAS_AF=0.2847;AMR_AF=0.0173;AFR_AF=0.0053;EUR_AF=0.0268;SAS_AF=0.0777;AA=C|||;VT=SNP
8	3922953	rs2194603	G	C	100	PASS	AC=2582;AF=0.515575;AN=5008;NS=2504;DP=17327;EAS_AF=0.1944;AMR_AF=0.4942;AFR_AF=0.5688;EUR_AF=0.6769;SAS_AF=0.6237;AA=G|||;VT=SNP
8	3923044	rs2552089	G	A	100	PASS	AC=4173;AF=0.833267;AN=5008;NS=2504;DP=19785;EAS_AF=0.8075;AMR_AF=0.8862;AFR_AF=0.7935;EUR_AF=0.8678;SAS_AF=0.8405;AA=G|||;VT=SNP
8	3923094	rs2552092	T	C	100	PASS	AC=4179;AF=0.834465;AN=5008;NS=2504;DP=18478;EAS_AF=0.8075;AMR_AF=0.8876;AFR_AF=0.7965;EUR_AF=0.8678;SAS_AF=0.8415;AA=C|||;VT=SNP
8	3923154	rs2552093	C	A	100	PASS	AC=4178;AF=0.834265;AN=5008;NS=2504;DP=18469;EAS_AF=0.8036;AMR_AF=0.8876;AFR_AF=0.798;EUR_AF=0.8688;SAS_AF=0.8415;AA=A|||;VT=SNP
8	3923221	rs2552094	A	G	100	PASS	AC=4179;AF=0.834465;AN=5008;NS=2504;DP=17145;EAS_AF=0.8075;AMR_AF=0.8876;AFR_AF=0.7973;EUR_AF=0.8678;SAS_AF=0.8405;AA=G|||;VT=SNP
8	3923401	rs11783073	A	G	100	PASS	AC=1812;AF=0.361821;AN=5008;NS=2504;DP=18625;EAS_AF=0.0337;AMR_AF=0.3934;AFR_AF=0.4365;EUR_AF=0.502;SAS_AF=0.4325;AA=A|||;VT=SNP
8	3923465	rs2162265	A	T	100	PASS	AC=1946;AF=0.388578;AN=5008;NS=2504;DP=17510;EAS_AF=0.4881;AMR_AF=0.4726;AFR_AF=0.3517;EUR_AF=0.335;SAS_AF=0.3313;AA=A|||;VT=SNP
8	3923482	rs2114247	G	C	100	PASS	AC=4164;AF=0.83147;AN=5008;NS=2504;DP=17224;EAS_AF=0.8065;AMR_AF=0.8876;AFR_AF=0.7867;EUR_AF=0.8688;SAS_AF=0.8395;AA=C|||;VT=SNP
8	3923587	rs2114246	T	C	100	PASS	AC=4189;AF=0.836462;AN=5008;NS=2504;DP=18519;EAS_AF=0.8075;AMR_AF=0.8876;AFR_AF=0.8011;EUR_AF=0.8708;SAS_AF=0.8425;AA=C|||;VT=SNP
8	3923626	rs9314509	C	G	100	PASS	AC=1683;AF=0.336062;AN=5008;NS=2504;DP=18198;EAS_AF=0.0337;AMR_AF=0.3905;AFR_AF=0.3449;EUR_AF=0.499;SAS_AF=0.4294;AA=C|||;VT=SNP
8	3923744	rs1035633	C	T	100	PASS	AC=1888;AF=0.376997;AN=5008;NS=2504;DP=18972;EAS_AF=0.4861;AMR_AF=0.4654;AFR_AF=0.3268;EUR_AF=0.328;SAS_AF=0.32;AA=C|||;VT=SNP
8	3923775	rs1035634	C	T	100	PASS	AC=4109;AF=0.820487;AN=5008;NS=2504;DP=19086;EAS_AF=0.8046;AMR_AF=0.8876;AFR_AF=0.7481;EUR_AF=0.8688;SAS_AF=0.8374;AA=c|||;VT=SNP
8	3923895	rs2554696	T	A	100	PASS	AC=407;AF=0.08127;AN=5008;NS=2504;DP=19747;EAS_AF=0.2877;AMR_AF=0.0173;AFR_AF=0.0053;EUR_AF=0.0219;SAS_AF=0.0777;AA=T|||;VT=SNP
8	3923981	rs1035635	C	T	100	PASS	AC=4083;AF=0.815296;AN=5008;NS=2504;DP=20366;EAS_AF=0.8046;AMR_AF=0.889;AFR_AF=0.7247;EUR_AF=0.8688;SAS_AF=0.8415;AA=T|||;VT=SNP
8	3923993	rs9314510	T	C	100	PASS	AC=1478;AF=0.295128;AN=5008;NS=2504;DP=20506;EAS_AF=0.0258;AMR_AF=0.3631;AFR_AF=0.2912;EUR_AF=0.4334;SAS_AF=0.3875;AA=T|||;VT=SNP
8	3924022	rs1035636	T	C	100	PASS	AC=1986;AF=0.396565;AN=5008;NS=2504;DP=20614;EAS_AF=0.4881;AMR_AF=0.4784;AFR_AF=0.3533;EUR_AF=0.3479;SAS_AF=0.3528;AA=T|||;VT=SNP
8	3924221	rs13277896	G	C	100	PASS	AC=942;AF=0.188099;AN=5008;NS=2504;DP=19956;EAS_AF=0.3254;AMR_AF=0.366;AFR_AF=0.0257;EUR_AF=0.1809;SAS_AF=0.1472;AA=G|||;VT=SNP
8	3924302	rs2552099	A	G	100	PASS	AC=4189;AF=0.836462;AN=5008;NS=2504;DP=19452;EAS_AF=0.8046;AMR_AF=0.8919;AFR_AF=0.8003;EUR_AF=0.8708;SAS_AF=0.8436;AA=G|||;VT=SNP
8	3924335	rs10217067	G	A	100	PASS	AC=1371;AF=0.273762;AN=5008;NS=2504;DP=20158;EAS_AF=0.0238;AMR_AF=0.2262;AFR_AF=0.3457;EUR_AF=0.3907;SAS_AF=0.3476;AA=G|||;VT=SNP
8	3924456	rs2554694	T	C	100	PASS	AC=2296;AF=0.458466;AN=5008;NS=2504;DP=21599;EAS_AF=0.497;AMR_AF=0.6354;AFR_AF=0.3654;EUR_AF=0.4473;SAS_AF=0.4305;AA=T|||;VT=SNP
8	3924652	rs2114245	C	G	100	PASS	AC=2726;AF=0.544329;AN=5008;NS=2504;DP=19313;EAS_AF=0.7778;AMR_AF=0.6643;AFR_AF=0.3767;EUR_AF=0.4861;SAS_AF=0.5051;AA=C|||;VT=SNP
8	3924845	rs79939560	C	T	100	PASS	AC=176;AF=0.0351438;AN=5008;NS=2504;DP=16289;EAS_AF=0.005;AMR_AF=0.0389;AFR_AF=0.0189;EUR_AF=0.0746;SAS_AF=0.045;AA=C|||;VT=SNP
8	3924919	rs2740872	G	C	100	PASS	AC=2883;AF=0.575679;AN=5008;NS=2504;DP=15596;EAS_AF=0.7857;AMR_AF=0.6556;AFR_AF=0.5045;EUR_AF=0.4702;SAS_AF=0.5072;AA=G|||;VT=SNP
8	3925024	rs7000108	A	C	100	PASS	AC=986;AF=0.196885;AN=5008;NS=2504;DP=14484;EAS_AF=0.0198;AMR_AF=0.1787;AFR_AF=0.1641;EUR_AF=0.3191;SAS_AF=0.3108;AA=A|||;VT=SNP
8	3925066	rs6980495	C	G	100	PASS	AC=1694;AF=0.338259;AN=5008;NS=2504;DP=15333;EAS_AF=0.0327;AMR_AF=0.3948;AFR_AF=0.351;EUR_AF=0.499;SAS_AF=0.4305;AA=C|||;VT=SNP
8	3925098	rs2552108	C	T	100	PASS	AC=4137;AF=0.826078;AN=5008;NS=2504;DP=15540;EAS_AF=0.7956;AMR_AF=0.879;AFR_AF=0.7935;EUR_AF=0.8519;SAS_AF=0.8374;AA=T|||;VT=SNP
8	3925283	rs1035637	A	G	100	PASS	AC=2432;AF=0.485623;AN=5008;NS=2504;DP=17085;EAS_AF=0.1944;AMR_AF=0.4914;AFR_AF=0.4796;EUR_AF=0.674;SAS_AF=0.5961;AA=A|||;VT=SNP
8	3925366	rs1964312	C	T	100	PASS	AC=695;AF=0.138778;AN=5008;NS=2504;DP=16692;EAS_AF=0.2748;AMR_AF=0.0389;AFR_AF=0.233;EUR_AF=0.0209;SAS_AF=0.0634;AA=T|||;VT=SNP
8	3925369	rs7017832	G	C	100	PASS	AC=923;AF=0.184305;AN=5008;NS=2504;DP=16859;EAS_AF=0.0149;AMR_AF=0.1729;AFR_AF=0.1452;EUR_AF=0.3111;SAS_AF=0.2894;AA=G|||;VT=SNP
8	3925456	rs6983757	G	C	100	PASS	AC=1736;AF=0.346645;AN=5008;NS=2504;DP=16725;EAS_AF=0.1171;AMR_AF=0.4207;AFR_AF=0.1725;EUR_AF=0.5785;SAS_AF=0.5276;AA=g|||;VT=SNP
8	3925523	rs10088995	C	T	100	PASS	AC=1327;AF=0.264976;AN=5008;NS=2504;DP=18395;EAS_AF=0.1042;AMR_AF=0.2738;AFR_AF=0.205;EUR_AF=0.3847;SAS_AF=0.3824;AA=C|||;VT=SNP
8	3925588	rs1035639	G	T	100	PASS	AC=3663;AF=0.73143;AN=5008;NS=2504;DP=18502;EAS_AF=0.6756;AMR_AF=0.6945;AFR_AF=0.6868;EUR_AF=0.829;SAS_AF=0.7751;AA=T|||;VT=SNP
8	3925688	rs4445244	G	A	100	PASS	AC=451;AF=0.0900559;AN=5008;NS=2504;DP=19345;EAS_AF=0.0595;AMR_AF=0.1153;AFR_AF=0.0113;EUR_AF=0.17;SAS_AF=0.1278;AA=G|||;VT=SNP
8	3925730	rs73502921	C	T	100	PASS	AC=691;AF=0.137979;AN=5008;NS=2504;DP=17135;EAS_AF=0.1429;AMR_AF=0.1888;AFR_AF=0.1021;EUR_AF=0.163;SAS_AF=0.1196;AA=c|||;VT=SNP
8	3925805	rs2552109	C	T	100	PASS	AC=3766;AF=0.751997;AN=5008;NS=2504;DP=15885;EAS_AF=0.7063;AMR_AF=0.7392;AFR_AF=0.8222;EUR_AF=0.7604;SAS_AF=0.7045;AA=T|||;VT=SNP
8	3925874	rs2042526	A	G	100	PASS	AC=3630;AF=0.72484;AN=5008;NS=2504;DP=16238;EAS_AF=0.627;AMR_AF=0.7161;AFR_AF=0.7602;EUR_AF=0.7296;SAS_AF=0.7791;AA=G|||;VT=SNP
8	3925905	rs2042527	G	T	100	PASS	AC=1568;AF=0.313099;AN=5008;NS=2504;DP=16220;EAS_AF=0.1071;AMR_AF=0.3703;AFR_AF=0.2027;EUR_AF=0.4483;SAS_AF=0.4949;AA=T|||;VT=SNP
8	3925912	rs2042528	T	A	100	PASS	AC=1572;AF=0.313898;AN=5008;NS=2504;DP=16360;EAS_AF=0.1091;AMR_AF=0.3804;AFR_AF=0.1664;EUR_AF=0.4692;SAS_AF=0.5174;AA=T|||;VT=SNP
8	3925953	rs7834943	A	G	100	PASS	AC=1483;AF=0.296126;AN=5008;NS=2504;DP=16953;EAS_AF=0.248;AMR_AF=0.3184;AFR_AF=0.4138;EUR_AF=0.2714;SAS_AF=0.1963;AA=A|||;VT=SNP
8	3926167	rs2552110	G	A	100	PASS	AC=502;AF=0.10024;AN=5008;NS=2504;DP=15872;EAS_AF=0.3125;AMR_AF=0.1037;AFR_AF=0.0045;EUR_AF=0.0875;SAS_AF=0.0215;AA=G|||;VT=SNP
8	3926460	rs1365271	C	T	100	PASS	AC=4156;AF=0.829872;AN=5008;NS=2504;DP=14527;EAS_AF=0.9742;AMR_AF=0.8876;AFR_AF=0.6112;EUR_AF=0.835;SAS_AF=0.9305;AA=T|||;VT=SNP
8	3926756	rs2244250	A	C	100	PASS	AC=578;AF=0.115415;AN=5008;NS=2504;DP=16085;EAS_AF=0.0774;AMR_AF=0.0778;AFR_AF=0.1982;EUR_AF=0.1262;SAS_AF=0.0583;AA=A|||;VT=SNP
8	3926825	rs2552113	T	C	100	PASS	AC=820;AF=0.163738;AN=5008;NS=2504;DP=16905;EAS_AF=0.1726;AMR_AF=0.1398;AFR_AF=0.0174;EUR_AF=0.1491;SAS_AF=0.3845;AA=T|||;VT=SNP
8	3926858	rs2113669	T	G	100	PASS	AC=602;AF=0.120208;AN=5008;NS=2504;DP=17662;EAS_AF=0.0615;AMR_AF=0.0778;AFR_AF=0.2284;EUR_AF=0.1262;SAS_AF=0.0583;AA=G|||;VT=SNP
8	3926958	rs13271741	G	A	100	PASS	AC=384;AF=0.0766773;AN=5008;NS=2504;DP=19931;EAS_AF=0.0605;AMR_AF=0.085;AFR_AF=0.0053;EUR_AF=0.1501;SAS_AF=0.1084;AA=A|||;VT=SNP
8	3926971	rs2552114	A	G	100	PASS	AC=832;AF=0.166134;AN=5008;NS=2504;DP=20428;EAS_AF=0.1756;AMR_AF=0.1427;AFR_AF=0.025;EUR_AF=0.1491;SAS_AF=0.3814;AA=A|||;VT=SNP
8	3927001	rs2552115	G	C	100	PASS	AC=539;AF=0.107628;AN=5008;NS=2504;DP=20530;EAS_AF=0.0595;AMR_AF=0.0749;AFR_AF=0.1853;EUR_AF=0.1243;SAS_AF=0.0583;AA=G|||;VT=SNP
8	3927295	rs2552117	C	T	100	PASS	AC=3633;AF=0.725439;AN=5008;NS=2504;DP=19585;EAS_AF=0.7004;AMR_AF=0.7507;AFR_AF=0.5567;EUR_AF=0.8231;SAS_AF=0.8609;AA=T|||;VT=SNP
8	3927366	rs10086129	T	C	100	PASS	AC=964;AF=0.192492;AN=5008;NS=2504;DP=19137;EAS_AF=0.122;AMR_AF=0.2378;AFR_AF=0.0159;EUR_AF=0.3668;SAS_AF=0.2924;AA=T|||;VT=SNP
8	3927671	rs75259298	A	T	100	PASS	AC=579;AF=0.115615;AN=5008;NS=2504;DP=13322;EAS_AF=0.2817;AMR_AF=0.1844;AFR_AF=0.031;EUR_AF=0.0755;SAS_AF=0.0511;AA=A|||;VT=SNP
8	3927893	rs2432744	G	T	100	PASS	AC=3620;AF=0.722843;AN=5008;NS=2504;DP=13613;EAS_AF=0.6944;AMR_AF=0.7507;AFR_AF=0.5522;EUR_AF=0.8221;SAS_AF=0.8609;AA=T|||;VT=SNP
8	3927935	rs2552119	A	T	100	PASS	AC=1117;AF=0.223043;AN=5008;NS=2504;DP=12503;EAS_AF=0.2282;AMR_AF=0.1628;AFR_AF=0.1884;EUR_AF=0.1461;SAS_AF=0.3865;AA=A|||;VT=SNP
8	3927964	rs2554693	C	G	100	PASS	AC=1086;AF=0.216853;AN=5008;NS=2504;DP=12222;EAS_AF=0.2183;AMR_AF=0.1585;AFR_AF=0.177;EUR_AF=0.1431;SAS_AF=0.3865;AA=C|||;VT=SNP
8	3927966	rs2552120	G	A	100	PASS	AC=1132;AF=0.226038;AN=5008;NS=2504;DP=12257;EAS_AF=0.2183;AMR_AF=0.1628;AFR_AF=0.2073;EUR_AF=0.1461;SAS_AF=0.3865;AA=G|||;VT=SNP
8	3928382	rs74401270	T	A	100	PASS	AC=500;AF=0.0998403;AN=5008;NS=2504;DP=18486;EAS_AF=0.2847;AMR_AF=0.1758;AFR_AF=0.0053;EUR_AF=0.0606;SAS_AF=0.0235;AA=T|||;VT=SNP
8	3928444	rs2552121	T	C	100	PASS	AC=1086;AF=0.216853;AN=5008;NS=2504;DP=19658;EAS_AF=0.2272;AMR_AF=0.1671;AFR_AF=0.1619;EUR_AF=0.1571;SAS_AF=0.3773;AA=T|||;VT=SNP
8	3928521	rs2552122	C	A	100	PASS	AC=3074;AF=0.613818;AN=5008;NS=2504;DP=18307;EAS_AF=0.6706;AMR_AF=0.6455;AFR_AF=0.4107;EUR_AF=0.6928;SAS_AF=0.726;AA=A|||;VT=SNP
8	3928625	rs73187989	A	G	100	PASS	AC=394;AF=0.0786741;AN=5008;NS=2504;DP=17219;EAS_AF=0.0605;AMR_AF=0.0893;AFR_AF=0.0053;EUR_AF=0.1551;SAS_AF=0.1104;AA=A|||;VT=SNP
8	3928696	rs13255769	G	C	100	PASS	AC=426;AF=0.0850639;AN=5008;NS=2504;DP=16047;EAS_AF=0.0228;AMR_AF=0.0893;AFR_AF=0.0825;EUR_AF=0.1203;SAS_AF=0.1135;AA=C|||;VT=SNP
8	3928729	rs2740870	C	T	100	PASS	AC=2576;AF=0.514377;AN=5008;NS=2504;DP=16787;EAS_AF=0.5873;AMR_AF=0.5836;AFR_AF=0.2428;EUR_AF=0.5924;SAS_AF=0.6769;AA=T|||;VT=SNP
8	3928856	rs10090443	A	G	100	PASS	AC=1580;AF=0.315495;AN=5008;NS=2504;DP=16584;EAS_AF=0.4087;AMR_AF=0.4207;AFR_AF=0.1021;EUR_AF=0.4344;SAS_AF=0.3108;AA=A|||;VT=SNP
8	3928955	rs2552124	A	G	100	PASS	AC=1576;AF=0.314696;AN=5008;NS=2504;DP=14878;EAS_AF=0.2738;AMR_AF=0.2392;AFR_AF=0.3495;EUR_AF=0.2594;SAS_AF=0.4202;AA=A|||;VT=SNP
8	3929076	rs2554692	C	G	100	PASS	AC=1135;AF=0.226637;AN=5008;NS=2504;DP=14270;EAS_AF=0.2272;AMR_AF=0.1686;AFR_AF=0.202;EUR_AF=0.1571;SAS_AF=0.3722;AA=G|||;VT=SNP
8	3929264	rs964738	A	G	100	PASS	AC=2041;AF=0.407548;AN=5008;NS=2504;DP=16434;EAS_AF=0.2937;AMR_AF=0.3285;AFR_AF=0.4637;EUR_AF=0.3797;SAS_AF=0.5337;AA=A|||;VT=SNP
8	3929348	rs1812570	T	G	100	PASS	AC=1916;AF=0.382588;AN=5008;NS=2504;DP=16098;EAS_AF=0.255;AMR_AF=0.3501;AFR_AF=0.1861;EUR_AF=0.5298;SAS_AF=0.6513;AA=T|||;VT=SNP
8	3929795	rs2552125	T	G	100	PASS	AC=1013;AF=0.202276;AN=5008;NS=2504;DP=17666;EAS_AF=0.1806;AMR_AF=0.1628;AFR_AF=0.1513;EUR_AF=0.1551;SAS_AF=0.3701;AA=T|||;VT=SNP
8	3929850	rs2552126	C	G	100	PASS	AC=3651;AF=0.729034;AN=5008;NS=2504;DP=16762;EAS_AF=0.7014;AMR_AF=0.7579;AFR_AF=0.5613;EUR_AF=0.8201;SAS_AF=0.8701;AA=G|||;VT=SNP
8	3929853	rs34178633	C	T	100	PASS	AC=977;AF=0.195088;AN=5008;NS=2504;DP=16686;EAS_AF=0.121;AMR_AF=0.2392;AFR_AF=0.0257;EUR_AF=0.3738;SAS_AF=0.2853;AA=C|||;VT=SNP
8	3929920	rs12677595	G	A	100	PASS	AC=1587;AF=0.316893;AN=5008;NS=2504;DP=16681;EAS_AF=0.4137;AMR_AF=0.4236;AFR_AF=0.0802;EUR_AF=0.4394;SAS_AF=0.3354;AA=G|||;VT=SNP
8	3929921	rs12676153	T	C	100	PASS	AC=1588;AF=0.317093;AN=5008;NS=2504;DP=16659;EAS_AF=0.4137;AMR_AF=0.4251;AFR_AF=0.0794;EUR_AF=0.4404;SAS_AF=0.3354;AA=T|||;VT=SNP
8	3930029	rs11776755	T	C	100	PASS	AC=553;AF=0.110423;AN=5008;NS=2504;DP=17983;EAS_AF=0.0437;AMR_AF=0.0749;AFR_AF=0.2322;EUR_AF=0.1024;SAS_AF=0.0481;AA=T|||;VT=SNP
8	3930136	rs60576892	T	C	100	PASS	AC=489;AF=0.0976438;AN=5008;NS=2504;DP=17714;EAS_AF=0.0446;AMR_AF=0.0677;AFR_AF=0.1876;EUR_AF=0.1014;SAS_AF=0.0481;AA=T|||;VT=SNP
8	3930280	rs12543121	T	C	100	PASS	AC=983;AF=0.196286;AN=5008;NS=2504;DP=18226;EAS_AF=0.127;AMR_AF=0.2406;AFR_AF=0.0174;EUR_AF=0.3738;SAS_AF=0.2955;AA=T|||;VT=SNP
8	3930363	rs57988208	C	G	100	PASS	AC=501;AF=0.10004;AN=5008;NS=2504;DP=18042;EAS_AF=0.0446;AMR_AF=0.0692;AFR_AF=0.1967;EUR_AF=0.1004;SAS_AF=0.0481;AA=C|||;VT=SNP
8	3930432	rs79445352	A	G	100	PASS	AC=589;AF=0.117612;AN=5008;NS=2504;DP=18604;EAS_AF=0.2946;AMR_AF=0.1844;AFR_AF=0.0363;EUR_AF=0.0676;SAS_AF=0.0491;AA=A|||;VT=SNP
8	3930663	rs73187995	A	G	100	PASS	AC=472;AF=0.0942492;AN=5008;NS=2504;DP=17677;EAS_AF=0.0446;AMR_AF=0.0677;AFR_AF=0.1747;EUR_AF=0.1014;SAS_AF=0.0481;AA=C|||;VT=SNP
8	3930911	rs2552130	A	G	100	PASS	AC=545;AF=0.108826;AN=5008;NS=2504;DP=15936;EAS_AF=0.0446;AMR_AF=0.0677;AFR_AF=0.2292;EUR_AF=0.1024;SAS_AF=0.0481;AA=A|||;VT=SNP
8	3931094	rs7833626	A	G	100	PASS	AC=476;AF=0.0950479;AN=5008;NS=2504;DP=16151;EAS_AF=0.0446;AMR_AF=0.0677;AFR_AF=0.1778;EUR_AF=0.1014;SAS_AF=0.0481;AA=A|||;VT=SNP
8	3931146	rs7814954	G	C	100	PASS	AC=483;AF=0.0964457;AN=5008;NS=2504;DP=15995;EAS_AF=0.0446;AMR_AF=0.0677;AFR_AF=0.1823;EUR_AF=0.1024;SAS_AF=0.0481;AA=G|||;VT=SNP
8	3931495	rs1863478	C	G	100	PASS	AC=4202;AF=0.839058;AN=5008;NS=2504;DP=14904;EAS_AF=0.9742;AMR_AF=0.8847;AFR_AF=0.649;EUR_AF=0.834;SAS_AF=0.9294;AA=G|||;VT=SNP
8	3931733	rs1863477	C	G	100	PASS	AC=395;AF=0.0788738;AN=5008;NS=2504;DP=15682;EAS_AF=0.0228;AMR_AF=0.0893;AFR_AF=0.059;EUR_AF=0.1193;SAS_AF=0.1145;AA=C|||;VT=SNP
8	3931760	rs35054897	G	C	100	PASS	AC=569;AF=0.113618;AN=5008;NS=2504;DP=16127;EAS_AF=0.2956;AMR_AF=0.1873;AFR_AF=0.0363;EUR_AF=0.0696;SAS_AF=0.0235;AA=G|||;VT=SNP
8	3931789	rs73187999	G	T	100	PASS	AC=336;AF=0.0670927;AN=5008;NS=2504;DP=16136;EAS_AF=0.0437;AMR_AF=0.0591;AFR_AF=0.0779;EUR_AF=0.1004;SAS_AF=0.0481;AA=G|||;VT=SNP
8	3931859	rs73188000	C	G	100	PASS	AC=478;AF=0.0954473;AN=5008;NS=2504;DP=16900;EAS_AF=0.0466;AMR_AF=0.0677;AFR_AF=0.1762;EUR_AF=0.1004;SAS_AF=0.0511;AA=C|||;VT=SNP
8	3931899	rs34379620	G	A	100	PASS	AC=372;AF=0.0742812;AN=5008;NS=2504;DP=16881;EAS_AF=0.0218;AMR_AF=0.0836;AFR_AF=0.0605;EUR_AF=0.1173;SAS_AF=0.0961;AA=A|||;VT=SNP
8	3932081	rs2552133	G	C	100	PASS	AC=1010;AF=0.201677;AN=5008;NS=2504;DP=15620;EAS_AF=0.1865;AMR_AF=0.1643;AFR_AF=0.143;EUR_AF=0.1551;SAS_AF=0.3712;AA=G|||;VT=SNP
8	3932195	rs2554691	T	C	100	PASS	AC=829;AF=0.165535;AN=5008;NS=2504;DP=6550;EAS_AF=0.1855;AMR_AF=0.1455;AFR_AF=0.0227;EUR_AF=0.1501;SAS_AF=0.3681;AA=t|||;VT=SNP
8	3932463	rs2554690	A	G	100	PASS	AC=3621;AF=0.723043;AN=5008;NS=2504;DP=15753;EAS_AF=0.7133;AMR_AF=0.7579;AFR_AF=0.525;EUR_AF=0.8201;SAS_AF=0.8763;AA=A|||;VT=SNP
8	3932824	rs2554689	A	T	100	PASS	AC=2033;AF=0.40595;AN=5008;NS=2504;DP=13310;EAS_AF=0.2946;AMR_AF=0.3112;AFR_AF=0.5242;EUR_AF=0.3161;SAS_AF=0.5204;AA=T|||;VT=SNP
8	3933100	rs7812522	T	C	100	PASS	AC=473;AF=0.0944489;AN=5008;NS=2504;DP=15337;EAS_AF=0.0228;AMR_AF=0.0951;AFR_AF=0.0832;EUR_AF=0.1203;SAS_AF=0.1564;AA=T|||;VT=SNP
8	3933141	rs13254860	T	C	100	PASS	AC=1674;AF=0.334265;AN=5008;NS=2504;DP=16374;EAS_AF=0.4167;AMR_AF=0.4467;AFR_AF=0.087;EUR_AF=0.504;SAS_AF=0.3292;AA=T|||;VT=SNP
8	3933173	rs57465583	T	C	100	PASS	AC=585;AF=0.116813;AN=5008;NS=2504;DP=16149;EAS_AF=0.2907;AMR_AF=0.1945;AFR_AF=0.0378;EUR_AF=0.0785;SAS_AF=0.0286;AA=T|||;VT=SNP
8	3933228	rs7812806	T	G	100	PASS	AC=478;AF=0.0954473;AN=5008;NS=2504;DP=14408;EAS_AF=0.0228;AMR_AF=0.0951;AFR_AF=0.0832;EUR_AF=0.1203;SAS_AF=0.1616;AA=T|||;VT=SNP
8	3933252	rs2552134	G	T	100	PASS	AC=1491;AF=0.297724;AN=5008;NS=2504;DP=14325;EAS_AF=0.249;AMR_AF=0.2608;AFR_AF=0.2383;EUR_AF=0.2704;SAS_AF=0.4826;AA=G|||;VT=SNP
8	3933288	rs2552135	C	G	100	PASS	AC=2032;AF=0.405751;AN=5008;NS=2504;DP=14880;EAS_AF=0.2946;AMR_AF=0.3127;AFR_AF=0.5204;EUR_AF=0.3171;SAS_AF=0.5225;AA=G|||;VT=SNP
8	3933464	rs2554688	T	C	100	PASS	AC=560;AF=0.111821;AN=5008;NS=2504;DP=16553;EAS_AF=0.0228;AMR_AF=0.0965;AFR_AF=0.1702;EUR_AF=0.1213;SAS_AF=0.1258;AA=T|||;VT=SNP
8	3933480	rs2552136	C	G	100	PASS	AC=1128;AF=0.22524;AN=5008;NS=2504;DP=17037;EAS_AF=0.2272;AMR_AF=0.1657;AFR_AF=0.1959;EUR_AF=0.1551;SAS_AF=0.3773;AA=C|||;VT=SNP
8	3933484	rs76954441	G	A	100	PASS	AC=549;AF=0.109625;AN=5008;NS=2504;DP=16988;EAS_AF=0.2897;AMR_AF=0.1859;AFR_AF=0.031;EUR_AF=0.0646;SAS_AF=0.0225;AA=G|||;VT=SNP
8	3933500	rs7816539	T	C	100	PASS	AC=443;AF=0.0884585;AN=5008;NS=2504;DP=16990;EAS_AF=0.0228;AMR_AF=0.0951;AFR_AF=0.0832;EUR_AF=0.1203;SAS_AF=0.1258;AA=T|||;VT=SNP
8	3933610	rs149592934	T	A	100	PASS	AC=548;AF=0.109425;AN=5008;NS=2504;DP=17201;EAS_AF=0.2897;AMR_AF=0.1844;AFR_AF=0.031;EUR_AF=0.0646;SAS_AF=0.0225;AA=T|||;VT=SNP
8	3933620	rs2552137	A	G	100	PASS	AC=585;AF=0.116813;AN=5008;NS=2504;DP=17209;EAS_AF=0.0228;AMR_AF=0.0922;AFR_AF=0.1717;EUR_AF=0.1163;SAS_AF=0.1575;AA=A|||;VT=SNP
8	3933715	rs60096095	C	G	100	PASS	AC=455;AF=0.0908546;AN=5008;NS=2504;DP=15951;EAS_AF=0.0427;AMR_AF=0.0634;AFR_AF=0.1672;EUR_AF=0.1004;SAS_AF=0.047;AA=C|||;VT=SNP
8	3934308	rs2554686	T	A	100	PASS	AC=537;AF=0.107228;AN=5008;NS=2504;DP=17021;EAS_AF=0.0228;AMR_AF=0.0922;AFR_AF=0.1679;EUR_AF=0.1163;SAS_AF=0.1135;AA=C|||;VT=SNP
8	3934322	rs11785076	C	G	100	PASS	AC=497;AF=0.0992412;AN=5008;NS=2504;DP=16964;EAS_AF=0.0437;AMR_AF=0.0735;AFR_AF=0.1649;EUR_AF=0.1252;SAS_AF=0.0593;AA=C|||;VT=SNP
8	3934671	rs2247829	C	T	100	PASS	AC=536;AF=0.107029;AN=5008;NS=2504;DP=9699;EAS_AF=0.0228;AMR_AF=0.0922;AFR_AF=0.1672;EUR_AF=0.1163;SAS_AF=0.1135;AA=T|||;VT=SNP
8	3934916	rs13266523	A	G	100	PASS	AC=424;AF=0.0846645;AN=5008;NS=2504;DP=8930;EAS_AF=0.0228;AMR_AF=0.0908;AFR_AF=0.0825;EUR_AF=0.1163;SAS_AF=0.1145;AA=A|||;VT=SNP
8	3934982	rs2247851	C	T	100	PASS	AC=3632;AF=0.72524;AN=5008;NS=2504;DP=11793;EAS_AF=0.7044;AMR_AF=0.7478;AFR_AF=0.5855;EUR_AF=0.8121;SAS_AF=0.8303;AA=T|||;VT=SNP
8	3935089	rs71523605	A	T	100	PASS	AC=423;AF=0.0844649;AN=5008;NS=2504;DP=13259;EAS_AF=0.0228;AMR_AF=0.0908;AFR_AF=0.0825;EUR_AF=0.1163;SAS_AF=0.1135;AA=A|||;VT=SNP
8	3935487	rs13264979	G	C	100	PASS	AC=423;AF=0.0844649;AN=5008;NS=2504;DP=17339;EAS_AF=0.0228;AMR_AF=0.0908;AFR_AF=0.0825;EUR_AF=0.1163;SAS_AF=0.1135;AA=G|||;VT=SNP
8	3935771	rs2554682	G	A	100	PASS	AC=832;AF=0.166134;AN=5008;NS=2504;DP=17467;EAS_AF=0.0635;AMR_AF=0.134;AFR_AF=0.2519;EUR_AF=0.1819;SAS_AF=0.1626;AA=A|||;VT=SNP
8	3935994	rs34541279	G	T	100	PASS	AC=422;AF=0.0842652;AN=5008;NS=2504;DP=11713;EAS_AF=0.0208;AMR_AF=0.0893;AFR_AF=0.084;EUR_AF=0.1163;SAS_AF=0.1135;AA=g|||;VT=SNP
8	3936081	rs76714948	C	T	100	PASS	AC=296;AF=0.0591054;AN=5008;NS=2504;DP=12318;EAS_AF=0.0427;AMR_AF=0.0432;AFR_AF=0.0817;EUR_AF=0.0646;SAS_AF=0.0511;AA=c|||;VT=SNP
8	3936119	rs2552140	A	G	100	PASS	AC=841;AF=0.167931;AN=5008;NS=2504;DP=10910;EAS_AF=0.0665;AMR_AF=0.134;AFR_AF=0.2542;EUR_AF=0.1829;SAS_AF=0.1646;AA=g|||;VT=SNP
8	3936170	rs78948504	C	G	100	PASS	AC=298;AF=0.0595048;AN=5008;NS=2504;DP=10390;EAS_AF=0.0427;AMR_AF=0.0432;AFR_AF=0.0832;EUR_AF=0.0646;SAS_AF=0.0511;AA=c|||;VT=SNP
8	3936179	rs77064769	C	G	100	PASS	AC=304;AF=0.0607029;AN=5008;NS=2504;DP=10408;EAS_AF=0.0427;AMR_AF=0.0432;AFR_AF=0.0877;EUR_AF=0.0646;SAS_AF=0.0511;AA=c|||;VT=SNP
8	3936904	rs2554635	C	G	100	PASS	AC=2015;AF=0.402356;AN=5008;NS=2504;DP=18140;EAS_AF=0.3056;AMR_AF=0.4078;AFR_AF=0.1929;EUR_AF=0.5427;SAS_AF=0.637;AA=C|||;VT=SNP
8	3936947	rs10086015	G	A	100	PASS	AC=580;AF=0.115815;AN=5008;NS=2504;DP=18197;EAS_AF=0.2887;AMR_AF=0.1988;AFR_AF=0.0295;EUR_AF=0.0875;SAS_AF=0.0245;AA=G|||;VT=SNP
8	3937191	rs1541718	T	C	100	PASS	AC=2572;AF=0.513578;AN=5008;NS=2504;DP=17127;EAS_AF=0.5952;AMR_AF=0.6052;AFR_AF=0.2269;EUR_AF=0.6302;SAS_AF=0.6319;AA=T|||;VT=SNP
8	3937264	rs1543903	G	A	100	PASS	AC=3616;AF=0.722045;AN=5008;NS=2504;DP=15861;EAS_AF=0.7034;AMR_AF=0.7478;AFR_AF=0.5734;EUR_AF=0.8111;SAS_AF=0.8323;AA=A|||;VT=SNP
8	3937283	rs36067893	G	C	100	PASS	AC=549;AF=0.109625;AN=5008;NS=2504;DP=15703;EAS_AF=0.0675;AMR_AF=0.0908;AFR_AF=0.1172;EUR_AF=0.1163;SAS_AF=0.1493;AA=C|||;VT=SNP
8	3937338	rs1543904	C	T	100	PASS	AC=3157;AF=0.630391;AN=5008;NS=2504;DP=15346;EAS_AF=0.6825;AMR_AF=0.6585;AFR_AF=0.4849;EUR_AF=0.6948;SAS_AF=0.6871;AA=T|||;VT=SNP
8	3937510	rs1543905	T	C	100	PASS	AC=3548;AF=0.708466;AN=5008;NS=2504;DP=14596;EAS_AF=0.6567;AMR_AF=0.7464;AFR_AF=0.562;EUR_AF=0.8111;SAS_AF=0.8272;AA=N|||;VT=SNP
8	3937595	rs1971078	A	G	100	PASS	AC=2002;AF=0.39976;AN=5008;NS=2504;DP=14430;EAS_AF=0.3095;AMR_AF=0.4078;AFR_AF=0.2012;EUR_AF=0.5437;SAS_AF=0.6074;AA=A|||;VT=SNP
8	3937801	rs11781684	G	A	100	PASS	AC=408;AF=0.0814696;AN=5008;NS=2504;DP=17190;EAS_AF=0.0407;AMR_AF=0.0504;AFR_AF=0.1649;EUR_AF=0.0626;SAS_AF=0.0521;AA=G|||;VT=SNP
8	3937827	rs2552144	G	C	100	PASS	AC=2613;AF=0.521765;AN=5008;NS=2504;DP=17649;EAS_AF=0.5972;AMR_AF=0.6037;AFR_AF=0.2284;EUR_AF=0.6302;SAS_AF=0.6708;AA=G|||;VT=SNP
8	3937864	rs2554636	T	C	100	PASS	AC=3635;AF=0.725839;AN=5008;NS=2504;DP=17904;EAS_AF=0.7034;AMR_AF=0.7478;AFR_AF=0.5862;EUR_AF=0.8121;SAS_AF=0.8333;AA=C|||;VT=SNP
8	3937865	rs11781691	G	T	100	PASS	AC=524;AF=0.104633;AN=5008;NS=2504;DP=17867;EAS_AF=0.0863;AMR_AF=0.0533;AFR_AF=0.2126;EUR_AF=0.0626;SAS_AF=0.0573;AA=T|||;VT=SNP
8	3937905	rs35730927	C	A	100	PASS	AC=396;AF=0.0790735;AN=5008;NS=2504;DP=18929;EAS_AF=0.0218;AMR_AF=0.0836;AFR_AF=0.0825;EUR_AF=0.1143;SAS_AF=0.0941;AA=C|||;VT=SNP
8	3938020	rs11778620	A	C	100	PASS	AC=256;AF=0.0511182;AN=5008;NS=2504;DP=17743;EAS_AF=0.0427;AMR_AF=0.0533;AFR_AF=0.0045;EUR_AF=0.1183;SAS_AF=0.0521;AA=A|||;VT=SNP
8	3938349	rs2161929	A	G	100	PASS	AC=3620;AF=0.722843;AN=5008;NS=2504;DP=18150;EAS_AF=0.6994;AMR_AF=0.7478;AFR_AF=0.5787;EUR_AF=0.8111;SAS_AF=0.8333;AA=G|||;VT=SNP
8	3938449	rs73190327	T	A	100	PASS	AC=498;AF=0.0994409;AN=5008;NS=2504;DP=18107;EAS_AF=0.0417;AMR_AF=0.0735;AFR_AF=0.1672;EUR_AF=0.1233;SAS_AF=0.0613;AA=T|||;VT=SNP
8	3938459	rs73190328	C	A	100	PASS	AC=495;AF=0.0988419;AN=5008;NS=2504;DP=17925;EAS_AF=0.0417;AMR_AF=0.0735;AFR_AF=0.1664;EUR_AF=0.1233;SAS_AF=0.0593;AA=A|||;VT=SNP
8	3938481	rs2552145	T	C	100	PASS	AC=2504;AF=0.5;AN=5008;NS=2504;DP=17676;EAS_AF=0.5893;AMR_AF=0.5821;AFR_AF=0.2451;EUR_AF=0.5696;SAS_AF=0.6227;AA=T|||;VT=SNP
8	3938612	rs13267061	G	A	100	PASS	AC=416;AF=0.0830671;AN=5008;NS=2504;DP=17522;EAS_AF=0.0218;AMR_AF=0.0893;AFR_AF=0.0809;EUR_AF=0.1163;SAS_AF=0.1104;AA=G|||;VT=SNP
8	3938763	rs60739088	A	T	100	PASS	AC=505;AF=0.100839;AN=5008;NS=2504;DP=19194;EAS_AF=0.0417;AMR_AF=0.0735;AFR_AF=0.1725;EUR_AF=0.1233;SAS_AF=0.0613;AA=c|||;VT=SNP
8	3938816	rs2554638	G	T	100	PASS	AC=3639;AF=0.726637;AN=5008;NS=2504;DP=18541;EAS_AF=0.6994;AMR_AF=0.7478;AFR_AF=0.5968;EUR_AF=0.8111;SAS_AF=0.8282;AA=T|||;VT=SNP
8	3938818	rs78322901	T	C	100	PASS	AC=497;AF=0.0992412;AN=5008;NS=2504;DP=18508;EAS_AF=0.0417;AMR_AF=0.0735;AFR_AF=0.1664;EUR_AF=0.1233;SAS_AF=0.0613;AA=C|||;VT=SNP
8	3938826	rs60743504	A	G	100	PASS	AC=517;AF=0.103235;AN=5008;NS=2504;DP=18382;EAS_AF=0.0417;AMR_AF=0.0793;AFR_AF=0.1672;EUR_AF=0.1332;SAS_AF=0.0665;AA=G|||;VT=SNP
8	3938892	rs57113112	C	A	100	PASS	AC=494;AF=0.0986422;AN=5008;NS=2504;DP=18034;EAS_AF=0.0417;AMR_AF=0.0735;AFR_AF=0.1657;EUR_AF=0.1233;SAS_AF=0.0593;AA=C|||;VT=SNP
8	3938942	rs34942039	T	C	100	PASS	AC=452;AF=0.0902556;AN=5008;NS=2504;DP=17410;EAS_AF=0.0218;AMR_AF=0.0893;AFR_AF=0.0817;EUR_AF=0.1173;SAS_AF=0.1452;AA=T|||;VT=SNP
8	3938980	rs2740897	G	C	100	PASS	AC=3644;AF=0.727636;AN=5008;NS=2504;DP=16263;EAS_AF=0.6994;AMR_AF=0.7493;AFR_AF=0.5976;EUR_AF=0.8111;SAS_AF=0.8313;AA=C|||;VT=SNP
8	3939181	rs2554639	C	T	100	PASS	AC=2474;AF=0.49401;AN=5008;NS=2504;DP=17416;EAS_AF=0.5893;AMR_AF=0.5807;AFR_AF=0.2262;EUR_AF=0.5686;SAS_AF=0.6196;AA=C|||;VT=SNP
8	3939228	rs2554640	A	G	100	PASS	AC=3650;AF=0.728834;AN=5008;NS=2504;DP=16456;EAS_AF=0.6994;AMR_AF=0.7507;AFR_AF=0.6014;EUR_AF=0.8111;SAS_AF=0.8313;AA=G|||;VT=SNP
8	3939817	rs2554642	C	T	100	PASS	AC=1156;AF=0.230831;AN=5008;NS=2504;DP=13209;EAS_AF=0.2312;AMR_AF=0.1873;AFR_AF=0.177;EUR_AF=0.2157;SAS_AF=0.3497;AA=C|||;VT=SNP
8	3940193	rs13281903	A	T	100	PASS	AC=447;AF=0.0892572;AN=5008;NS=2504;DP=14498;EAS_AF=0.0218;AMR_AF=0.0893;AFR_AF=0.0923;EUR_AF=0.1143;SAS_AF=0.1288;AA=A|||;VT=SNP
8	3940380	rs2554643	T	C	100	PASS	AC=1223;AF=0.244209;AN=5008;NS=2504;DP=14992;EAS_AF=0.2312;AMR_AF=0.1873;AFR_AF=0.2254;EUR_AF=0.2187;SAS_AF=0.3497;AA=T|||;VT=SNP
8	3940410	rs11777172	C	G	100	PASS	AC=972;AF=0.194089;AN=5008;NS=2504;DP=16453;EAS_AF=0.0655;AMR_AF=0.1556;AFR_AF=0.2844;EUR_AF=0.2376;SAS_AF=0.1871;AA=G|||;VT=SNP
8	3940502	rs28885701	T	G	100	PASS	AC=1168;AF=0.233227;AN=5008;NS=2504;DP=18099;EAS_AF=0.2321;AMR_AF=0.1945;AFR_AF=0.1778;EUR_AF=0.2187;SAS_AF=0.3517;AA=T|||;VT=SNP
8	3940657	rs151221735	C	A	100	PASS	AC=584;AF=0.116613;AN=5008;NS=2504;DP=19565;EAS_AF=0.2867;AMR_AF=0.1974;AFR_AF=0.0356;EUR_AF=0.0865;SAS_AF=0.0245;AA=C|||;VT=SNP
8	3940819	rs35505983	G	C	100	PASS	AC=427;AF=0.0852636;AN=5008;NS=2504;DP=20445;EAS_AF=0.0238;AMR_AF=0.0821;AFR_AF=0.0802;EUR_AF=0.1153;SAS_AF=0.1268;AA=G|||;VT=SNP
8	3940890	rs35281197	A	G	100	PASS	AC=452;AF=0.0902556;AN=5008;NS=2504;DP=21341;EAS_AF=0.0218;AMR_AF=0.0893;AFR_AF=0.084;EUR_AF=0.1173;SAS_AF=0.1421;AA=A|||;VT=SNP
8	3940917	rs13263459	T	C	100	PASS	AC=1359;AF=0.271366;AN=5008;NS=2504;DP=20617;EAS_AF=0.1696;AMR_AF=0.2752;AFR_AF=0.2224;EUR_AF=0.3936;SAS_AF=0.3139;AA=T|||;VT=SNP
8	3941003	rs2552149	A	T	100	PASS	AC=1155;AF=0.230631;AN=5008;NS=2504;DP=20861;EAS_AF=0.2302;AMR_AF=0.1873;AFR_AF=0.177;EUR_AF=0.2157;SAS_AF=0.3497;AA=A|||;VT=SNP
8	3941085	rs4875085	C	G	100	PASS	AC=958;AF=0.191294;AN=5008;NS=2504;DP=18320;EAS_AF=0.2302;AMR_AF=0.17;AFR_AF=0.0393;EUR_AF=0.2157;SAS_AF=0.3466;AA=C|||;VT=SNP
8	3941574	rs10092875	T	G	100	PASS	AC=823;AF=0.164337;AN=5008;NS=2504;DP=15208;EAS_AF=0.2897;AMR_AF=0.219;AFR_AF=0.1868;EUR_AF=0.1014;SAS_AF=0.0307;AA=T|||;VT=SNP
8	3941823	rs34738688	A	G	100	PASS	AC=450;AF=0.0898562;AN=5008;NS=2504;DP=12919;EAS_AF=0.0218;AMR_AF=0.0893;AFR_AF=0.0832;EUR_AF=0.1163;SAS_AF=0.1421;AA=A|||;VT=SNP
8	3942072	rs2554644	G	T	100	PASS	AC=3619;AF=0.722644;AN=5008;NS=2504;DP=16124;EAS_AF=0.7014;AMR_AF=0.7392;AFR_AF=0.5862;EUR_AF=0.8131;SAS_AF=0.8241;AA=T|||;VT=SNP
8	3942221	rs17332062	T	A	100	PASS	AC=1286;AF=0.256789;AN=5008;NS=2504;DP=14516;EAS_AF=0.1617;AMR_AF=0.2709;AFR_AF=0.1762;EUR_AF=0.3917;SAS_AF=0.3149;AA=T|||;VT=SNP
8	3942273	rs13265700	C	T	100	PASS	AC=454;AF=0.090655;AN=5008;NS=2504;DP=13737;EAS_AF=0.0218;AMR_AF=0.0893;AFR_AF=0.087;EUR_AF=0.1153;SAS_AF=0.1421;AA=C|||;VT=SNP
8	3942311	rs2554645	C	G	100	PASS	AC=949;AF=0.189497;AN=5008;NS=2504;DP=15434;EAS_AF=0.2242;AMR_AF=0.1599;AFR_AF=0.034;EUR_AF=0.2018;SAS_AF=0.3722;AA=C|||;VT=SNP
8	3942747	rs2554646	T	C	100	PASS	AC=2357;AF=0.470647;AN=5008;NS=2504;DP=17377;EAS_AF=0.4067;AMR_AF=0.4323;AFR_AF=0.3056;EUR_AF=0.5954;SAS_AF=0.6585;AA=T|||;VT=SNP
8	3942847	rs11992309	G	A	100	PASS	AC=580;AF=0.115815;AN=5008;NS=2504;DP=19429;EAS_AF=0.2877;AMR_AF=0.1945;AFR_AF=0.0325;EUR_AF=0.0875;SAS_AF=0.0245;AA=G|||;VT=SNP
8	3943127	rs9644362	G	C	100	PASS	AC=991;AF=0.197883;AN=5008;NS=2504;DP=16298;EAS_AF=0.2312;AMR_AF=0.1671;AFR_AF=0.0688;EUR_AF=0.2058;SAS_AF=0.3517;AA=G|||;VT=SNP
8	3943139	rs2552152	C	A	100	PASS	AC=490;AF=0.0978435;AN=5008;NS=2504;DP=16464;EAS_AF=0.0208;AMR_AF=0.0793;AFR_AF=0.1339;EUR_AF=0.1133;SAS_AF=0.1258;AA=A|||;VT=SNP
8	3943354	rs57440608	G	C	100	PASS	AC=986;AF=0.196885;AN=5008;NS=2504;DP=16543;EAS_AF=0.2312;AMR_AF=0.17;AFR_AF=0.0651;EUR_AF=0.2078;SAS_AF=0.3476;AA=G|||;VT=SNP
8	3943874	rs10503231	C	G	100	PASS	AC=458;AF=0.0914537;AN=5008;NS=2504;DP=18305;EAS_AF=0.0238;AMR_AF=0.0879;AFR_AF=0.0893;EUR_AF=0.1153;SAS_AF=0.1421;AA=C|||;VT=SNP
8	3943935	rs2912284	T	C	100	PASS	AC=3392;AF=0.677316;AN=5008;NS=2504;DP=18509;EAS_AF=0.7083;AMR_AF=0.7176;AFR_AF=0.4251;EUR_AF=0.7992;SAS_AF=0.8323;AA=C|||;VT=SNP
8	3944082	rs10503232	G	C	100	PASS	AC=450;AF=0.0898562;AN=5008;NS=2504;DP=18171;EAS_AF=0.0208;AMR_AF=0.0879;AFR_AF=0.0976;EUR_AF=0.1133;SAS_AF=0.1278;AA=G|||;VT=SNP
8	3944168	rs10503233	G	T	100	PASS	AC=814;AF=0.16254;AN=5008;NS=2504;DP=19196;EAS_AF=0.122;AMR_AF=0.196;AFR_AF=0.0136;EUR_AF=0.2803;SAS_AF=0.2607;AA=G|||;VT=SNP
8	3944366	rs9644282	T	A	100	PASS	AC=986;AF=0.196885;AN=5008;NS=2504;DP=21629;EAS_AF=0.2282;AMR_AF=0.1686;AFR_AF=0.0545;EUR_AF=0.2197;SAS_AF=0.3538;AA=T|||;VT=SNP
8	3944529	rs17068867	C	T	100	PASS	AC=1003;AF=0.20028;AN=5008;NS=2504;DP=21774;EAS_AF=0.3105;AMR_AF=0.2752;AFR_AF=0.1142;EUR_AF=0.1988;SAS_AF=0.1513;AA=T|||;VT=SNP
8	3944748	rs17068870	G	A	100	PASS	AC=580;AF=0.115815;AN=5008;NS=2504;DP=20463;EAS_AF=0.2907;AMR_AF=0.1916;AFR_AF=0.0325;EUR_AF=0.0865;SAS_AF=0.0245;AA=G|||;VT=SNP
8	3945333	rs17068875	A	G	100	PASS	AC=1485;AF=0.296526;AN=5008;NS=2504;DP=18720;EAS_AF=0.2917;AMR_AF=0.2767;AFR_AF=0.475;EUR_AF=0.1869;SAS_AF=0.1871;AA=A|||;VT=SNP
8	3945595	rs57732526	A	G	100	PASS	AC=1043;AF=0.208267;AN=5008;NS=2504;DP=19428;EAS_AF=0.2321;AMR_AF=0.1744;AFR_AF=0.0605;EUR_AF=0.2227;SAS_AF=0.3926;AA=A|||;VT=SNP
8	3945801	rs58193211	T	G	100	PASS	AC=1040;AF=0.207668;AN=5008;NS=2504;DP=18892;EAS_AF=0.2302;AMR_AF=0.1729;AFR_AF=0.0605;EUR_AF=0.2217;SAS_AF=0.3937;AA=T|||;VT=SNP
8	3945806	rs7815215	T	C	100	PASS	AC=1682;AF=0.335863;AN=5008;NS=2504;DP=18830;EAS_AF=0.3006;AMR_AF=0.2896;AFR_AF=0.6082;EUR_AF=0.1879;SAS_AF=0.1892;AA=T|||;VT=SNP
8	3945838	rs17068882	T	C	100	PASS	AC=506;AF=0.101038;AN=5008;NS=2504;DP=18615;EAS_AF=0.2698;AMR_AF=0.1427;AFR_AF=0.0045;EUR_AF=0.0209;SAS_AF=0.1104;AA=T|||;VT=SNP
8	3946186	rs17404086	T	C	100	PASS	AC=1267;AF=0.252995;AN=5008;NS=2504;DP=17725;EAS_AF=0.1627;AMR_AF=0.2637;AFR_AF=0.177;EUR_AF=0.3897;SAS_AF=0.3006;AA=T|||;VT=SNP
8	3946213	rs34494935	T	C	100	PASS	AC=1857;AF=0.370807;AN=5008;NS=2504;DP=16767;EAS_AF=0.4554;AMR_AF=0.4625;AFR_AF=0.2103;EUR_AF=0.4751;SAS_AF=0.3282;AA=T|||;VT=SNP
8	3946367	rs17404093	T	A	100	PASS	AC=1264;AF=0.252396;AN=5008;NS=2504;DP=17790;EAS_AF=0.1607;AMR_AF=0.2666;AFR_AF=0.1755;EUR_AF=0.3897;SAS_AF=0.2996;AA=T|||;VT=SNP
8	3946527	rs17068886	T	G	100	PASS	AC=1055;AF=0.210663;AN=5008;NS=2504;DP=19883;EAS_AF=0.2312;AMR_AF=0.1801;AFR_AF=0.0598;EUR_AF=0.2316;SAS_AF=0.3937;AA=T|||;VT=SNP
8	3946649	rs17068887	C	T	100	PASS	AC=903;AF=0.180312;AN=5008;NS=2504;DP=18916;EAS_AF=0.0258;AMR_AF=0.1225;AFR_AF=0.416;EUR_AF=0.165;SAS_AF=0.0777;AA=C|||;VT=SNP
8	3946698	rs17068889	G	C	100	PASS	AC=566;AF=0.113019;AN=5008;NS=2504;DP=18361;EAS_AF=0.2946;AMR_AF=0.1873;AFR_AF=0.0333;EUR_AF=0.0765;SAS_AF=0.0184;AA=G|||;VT=SNP
8	3946850	rs60071505	G	C	100	PASS	AC=567;AF=0.113219;AN=5008;NS=2504;DP=18265;EAS_AF=0.2946;AMR_AF=0.1888;AFR_AF=0.034;EUR_AF=0.0755;SAS_AF=0.0184;AA=G|||;VT=SNP
8	3947046	rs17068893	A	G	100	PASS	AC=1057;AF=0.211062;AN=5008;NS=2504;DP=19259;EAS_AF=0.2331;AMR_AF=0.1801;AFR_AF=0.0598;EUR_AF=0.2306;SAS_AF=0.3947;AA=A|||;VT=SNP
8	3947058	rs10095133	T	C	100	PASS	AC=1643;AF=0.328075;AN=5008;NS=2504;DP=19301;EAS_AF=0.2966;AMR_AF=0.281;AFR_AF=0.5893;EUR_AF=0.1879;SAS_AF=0.1851;AA=T|||;VT=SNP
8	3947085	rs17068904	A	T	100	PASS	AC=1057;AF=0.211062;AN=5008;NS=2504;DP=19378;EAS_AF=0.2341;AMR_AF=0.1801;AFR_AF=0.0582;EUR_AF=0.2316;SAS_AF=0.3947;AA=A|||;VT=SNP
8	3947325	rs11783062	T	G	100	PASS	AC=1870;AF=0.373403;AN=5008;NS=2504;DP=17218;EAS_AF=0.4544;AMR_AF=0.464;AFR_AF=0.211;EUR_AF=0.4811;SAS_AF=0.3344;AA=T|||;VT=SNP
8	3947385	rs35543823	C	T	100	PASS	AC=422;AF=0.0842652;AN=5008;NS=2504;DP=17467;EAS_AF=0.0208;AMR_AF=0.0865;AFR_AF=0.0893;EUR_AF=0.1143;SAS_AF=0.1104;AA=C|||;VT=SNP
8	3947409	rs7003254	G	A	100	PASS	AC=1535;AF=0.30651;AN=5008;NS=2504;DP=17512;EAS_AF=0.2937;AMR_AF=0.2738;AFR_AF=0.5219;EUR_AF=0.1909;SAS_AF=0.1708;AA=G|||;VT=SNP
8	3947691	rs17068907	G	C	100	PASS	AC=592;AF=0.118211;AN=5008;NS=2504;DP=17904;EAS_AF=0.2917;AMR_AF=0.196;AFR_AF=0.0386;EUR_AF=0.0865;SAS_AF=0.0245;AA=G|||;VT=SNP
8	3947889	rs55672538	A	T	100	PASS	AC=973;AF=0.194289;AN=5008;NS=2504;DP=18011;EAS_AF=0.2321;AMR_AF=0.1571;AFR_AF=0.0567;EUR_AF=0.173;SAS_AF=0.3896;AA=A|||;VT=SNP
8	3948018	rs7009032	C	G	100	PASS	AC=1700;AF=0.339457;AN=5008;NS=2504;DP=17143;EAS_AF=0.3065;AMR_AF=0.2911;AFR_AF=0.6029;EUR_AF=0.2028;SAS_AF=0.1922;AA=C|||;VT=SNP
8	3948366	rs7008527	G	T	100	PASS	AC=1433;AF=0.286142;AN=5008;NS=2504;DP=17141;EAS_AF=0.3155;AMR_AF=0.3098;AFR_AF=0.4236;EUR_AF=0.2406;SAS_AF=0.1002;AA=g|||;VT=SNP
8	3948504	rs9314511	A	T	100	PASS	AC=838;AF=0.167332;AN=5008;NS=2504;DP=12431;EAS_AF=0.2748;AMR_AF=0.17;AFR_AF=0.2216;EUR_AF=0.0378;SAS_AF=0.1145;AA=A|||;VT=SNP
8	3948541	rs9314512	A	G	100	PASS	AC=1707;AF=0.340855;AN=5008;NS=2504;DP=13450;EAS_AF=0.2946;AMR_AF=0.2925;AFR_AF=0.6157;EUR_AF=0.2028;SAS_AF=0.1933;AA=A|||;VT=SNP
8	3948723	rs55785956	G	C	100	PASS	AC=912;AF=0.182109;AN=5008;NS=2504;DP=13987;EAS_AF=0.2381;AMR_AF=0.1441;AFR_AF=0.0333;EUR_AF=0.1561;SAS_AF=0.3793;AA=G|||;VT=SNP
8	3949076	rs17404135	C	G	100	PASS	AC=1310;AF=0.261581;AN=5008;NS=2504;DP=14658;EAS_AF=0.1548;AMR_AF=0.2911;AFR_AF=0.1483;EUR_AF=0.4473;SAS_AF=0.3129;AA=C|||;VT=SNP
8	3949267	rs79563094	T	C	100	PASS	AC=343;AF=0.0684904;AN=5008;NS=2504;DP=17330;EAS_AF=0.0486;AMR_AF=0.0303;AFR_AF=0.1762;EUR_AF=0.0258;SAS_AF=0.0143;AA=T|||;VT=SNP
8	3949981	rs17068917	T	C	100	PASS	AC=930;AF=0.185703;AN=5008;NS=2504;DP=17866;EAS_AF=0.2421;AMR_AF=0.1427;AFR_AF=0.0492;EUR_AF=0.1471;SAS_AF=0.3824;AA=T|||;VT=SNP
8	3950008	rs7815908	A	G	100	PASS	AC=883;AF=0.176318;AN=5008;NS=2504;DP=17375;EAS_AF=0.0258;AMR_AF=0.1254;AFR_AF=0.3949;EUR_AF=0.167;SAS_AF=0.0818;AA=A|||;VT=SNP
8	3950194	rs7819946	T	C	100	PASS	AC=873;AF=0.174321;AN=5008;NS=2504;DP=13552;EAS_AF=0.0258;AMR_AF=0.1225;AFR_AF=0.3896;EUR_AF=0.166;SAS_AF=0.0818;AA=T|||;VT=SNP
8	3950246	rs10216840	A	G	100	PASS	AC=1109;AF=0.221446;AN=5008;NS=2504;DP=13285;EAS_AF=0.2411;AMR_AF=0.1614;AFR_AF=0.1831;EUR_AF=0.162;SAS_AF=0.3569;AA=A|||;VT=SNP
8	3950268	rs4875273	T	C	100	PASS	AC=1376;AF=0.27476;AN=5008;NS=2504;DP=13191;EAS_AF=0.1667;AMR_AF=0.2925;AFR_AF=0.1876;EUR_AF=0.4483;SAS_AF=0.3129;AA=C|||;VT=SNP
8	3950508	rs4875274	T	C	100	PASS	AC=1992;AF=0.397764;AN=5008;NS=2504;DP=13843;EAS_AF=0.2599;AMR_AF=0.5144;AFR_AF=0.261;EUR_AF=0.5686;SAS_AF=0.4663;AA=T|||;VT=SNP
8	3950542	rs10107611	T	G	100	PASS	AC=1471;AF=0.29373;AN=5008;NS=2504;DP=13595;EAS_AF=0.3194;AMR_AF=0.3228;AFR_AF=0.4327;EUR_AF=0.2505;SAS_AF=0.1033;AA=T|||;VT=SNP
8	3950898	rs13340602	C	G	100	PASS	AC=868;AF=0.173323;AN=5008;NS=2504;DP=14276;EAS_AF=0.0258;AMR_AF=0.1225;AFR_AF=0.3858;EUR_AF=0.166;SAS_AF=0.0818;AA=C|||;VT=SNP
8	3950965	rs7007103	G	C	100	PASS	AC=1297;AF=0.258986;AN=5008;NS=2504;DP=14368;EAS_AF=0.256;AMR_AF=0.1859;AFR_AF=0.4244;EUR_AF=0.2505;SAS_AF=0.0992;AA=G|||;VT=SNP
8	3951045	rs17404163	A	G	100	PASS	AC=626;AF=0.125;AN=5008;NS=2504;DP=15212;EAS_AF=0.0843;AMR_AF=0.2248;AFR_AF=0.0923;EUR_AF=0.1193;SAS_AF=0.1462;AA=A|||;VT=SNP
8	3951083	rs7008378	C	A	100	PASS	AC=3525;AF=0.703874;AN=5008;NS=2504;DP=16068;EAS_AF=0.8056;AMR_AF=0.7075;AFR_AF=0.7564;EUR_AF=0.5497;SAS_AF=0.684;AA=C|||;VT=SNP
8	3951089	rs12681816	A	G	100	PASS	AC=897;AF=0.179113;AN=5008;NS=2504;DP=16300;EAS_AF=0.2411;AMR_AF=0.1427;AFR_AF=0.0499;EUR_AF=0.1471;SAS_AF=0.3487;AA=A|||;VT=SNP
8	3951176	rs12681834	A	G	100	PASS	AC=931;AF=0.185903;AN=5008;NS=2504;DP=16646;EAS_AF=0.2391;AMR_AF=0.1499;AFR_AF=0.0575;EUR_AF=0.161;SAS_AF=0.3558;AA=A|||;VT=SNP
8	3951275	rs11775574	G	C	100	PASS	AC=1411;AF=0.281749;AN=5008;NS=2504;DP=16618;EAS_AF=0.1944;AMR_AF=0.2925;AFR_AF=0.1891;EUR_AF=0.4483;SAS_AF=0.318;AA=G|||;VT=SNP
8	3951433	rs35655526	G	C	100	PASS	AC=980;AF=0.195687;AN=5008;NS=2504;DP=17409;EAS_AF=0.13;AMR_AF=0.2334;AFR_AF=0.0189;EUR_AF=0.3608;SAS_AF=0.3057;AA=G|||;VT=SNP
8	3951546	rs11782732	C	T	100	PASS	AC=1413;AF=0.282149;AN=5008;NS=2504;DP=19309;EAS_AF=0.1935;AMR_AF=0.2939;AFR_AF=0.1906;EUR_AF=0.4513;SAS_AF=0.3149;AA=t|||;VT=SNP
8	3951649	rs35152331	C	T	100	PASS	AC=1006;AF=0.200879;AN=5008;NS=2504;DP=16358;EAS_AF=0.3125;AMR_AF=0.2824;AFR_AF=0.1135;EUR_AF=0.1978;SAS_AF=0.1493;AA=C|||;VT=SNP
8	3951652	rs7011947	G	C	100	PASS	AC=1896;AF=0.378594;AN=5008;NS=2504;DP=16089;EAS_AF=0.5506;AMR_AF=0.4236;AFR_AF=0.1672;EUR_AF=0.3429;SAS_AF=0.4918;AA=G|||;VT=SNP
8	3951689	rs11786984	A	G	100	PASS	AC=1423;AF=0.284145;AN=5008;NS=2504;DP=15951;EAS_AF=0.1954;AMR_AF=0.2896;AFR_AF=0.1899;EUR_AF=0.4533;SAS_AF=0.3252;AA=G|||;VT=SNP
8	3951857	rs918915	G	C	100	PASS	AC=1863;AF=0.372005;AN=5008;NS=2504;DP=17871;EAS_AF=0.3214;AMR_AF=0.4078;AFR_AF=0.5197;EUR_AF=0.3668;SAS_AF=0.2045;AA=C|||;VT=SNP
8	3951983	rs11787062	A	T	100	PASS	AC=1396;AF=0.278754;AN=5008;NS=2504;DP=19356;EAS_AF=0.1935;AMR_AF=0.2925;AFR_AF=0.1884;EUR_AF=0.4473;SAS_AF=0.3057;AA=T|||;VT=SNP
8	3952096	rs11136699	G	C	100	PASS	AC=1408;AF=0.28115;AN=5008;NS=2504;DP=17409;EAS_AF=0.1865;AMR_AF=0.2939;AFR_AF=0.1936;EUR_AF=0.4503;SAS_AF=0.3139;AA=G|||;VT=SNP
8	3952216	rs11136700	G	C	100	PASS	AC=1397;AF=0.278954;AN=5008;NS=2504;DP=16024;EAS_AF=0.1905;AMR_AF=0.2911;AFR_AF=0.1876;EUR_AF=0.4513;SAS_AF=0.3078;AA=G|||;VT=SNP
8	3952552	rs10087392	T	G	100	PASS	AC=790;AF=0.157748;AN=5008;NS=2504;DP=21634;EAS_AF=0.2679;AMR_AF=0.1657;AFR_AF=0.1959;EUR_AF=0.0378;SAS_AF=0.1104;AA=T|||;VT=SNP
8	3952629	rs78259780	C	T	100	PASS	AC=499;AF=0.0996406;AN=5008;NS=2504;DP=19400;EAS_AF=0.25;AMR_AF=0.1383;AFR_AF=0.034;EUR_AF=0.0189;SAS_AF=0.089;AA=C|||;VT=SNP
8	3953516	rs12680364	T	C	100	PASS	AC=1087;AF=0.217053;AN=5008;NS=2504;DP=15638;EAS_AF=0.3472;AMR_AF=0.2896;AFR_AF=0.1218;EUR_AF=0.2038;SAS_AF=0.1738;AA=T|||;VT=SNP
8	3954123	rs73173814	G	A	100	PASS	AC=204;AF=0.0407348;AN=5008;NS=2504;DP=17269;EAS_AF=0.002;AMR_AF=0.0548;AFR_AF=0.0068;EUR_AF=0.0944;SAS_AF=0.0613;AA=G|||;VT=SNP
8	3954244	rs17404267	T	A	100	PASS	AC=346;AF=0.0690895;AN=5008;NS=2504;DP=16459;EAS_AF=0.0556;AMR_AF=0.0576;AFR_AF=0.0794;EUR_AF=0.1014;SAS_AF=0.044;AA=T|||;VT=SNP
8	3954357	rs17332343	G	C	100	PASS	AC=799;AF=0.159545;AN=5008;NS=2504;DP=15367;EAS_AF=0.1637;AMR_AF=0.1354;AFR_AF=0.0303;EUR_AF=0.159;SAS_AF=0.3476;AA=G|||;VT=SNP
8	3954626	rs7820980	G	A	100	PASS	AC=3858;AF=0.770367;AN=5008;NS=2504;DP=17862;EAS_AF=0.6508;AMR_AF=0.7061;AFR_AF=0.8177;EUR_AF=0.7932;SAS_AF=0.8517;AA=A|||;VT=SNP
8	3954731	rs7014957	T	G	100	PASS	AC=1088;AF=0.217252;AN=5008;NS=2504;DP=17470;EAS_AF=0.3502;AMR_AF=0.2925;AFR_AF=0.1384;EUR_AF=0.2048;SAS_AF=0.1462;AA=T|||;VT=SNP
8	3954733	rs1559569	G	C	100	PASS	AC=1775;AF=0.354433;AN=5008;NS=2504;DP=17432;EAS_AF=0.4296;AMR_AF=0.3818;AFR_AF=0.2723;EUR_AF=0.3688;SAS_AF=0.3538;AA=G|||;VT=SNP
8	3954863	rs1559570	T	C	100	PASS	AC=2620;AF=0.523163;AN=5008;NS=2504;DP=18770;EAS_AF=0.6151;AMR_AF=0.5086;AFR_AF=0.4713;EUR_AF=0.4652;SAS_AF=0.5685;AA=T|||;VT=SNP
8	3955037	rs77901156	C	T	100	PASS	AC=534;AF=0.106629;AN=5008;NS=2504;DP=18708;EAS_AF=0.2579;AMR_AF=0.1383;AFR_AF=0.0545;EUR_AF=0.0189;SAS_AF=0.089;AA=C|||;VT=SNP
8	3955512	rs6558847	G	A	100	PASS	AC=3826;AF=0.763978;AN=5008;NS=2504;DP=18221;EAS_AF=0.6518;AMR_AF=0.7061;AFR_AF=0.8086;EUR_AF=0.7942;SAS_AF=0.8292;AA=G|||;VT=SNP
8	3955571	rs7825804	G	C	100	PASS	AC=3903;AF=0.779353;AN=5008;NS=2504;DP=17287;EAS_AF=0.6558;AMR_AF=0.7118;AFR_AF=0.8669;EUR_AF=0.7952;SAS_AF=0.82;AA=C|||;VT=SNP
8	3955649	rs73173821	C	A	100	PASS	AC=362;AF=0.0722843;AN=5008;NS=2504;DP=17581;EAS_AF=0.0556;AMR_AF=0.062;AFR_AF=0.0893;EUR_AF=0.1014;SAS_AF=0.044;AA=C|||;VT=SNP
8	3955963	rs17332412	A	T	100	PASS	AC=382;AF=0.076278;AN=5008;NS=2504;DP=17990;EAS_AF=0.0556;AMR_AF=0.062;AFR_AF=0.1044;EUR_AF=0.1014;SAS_AF=0.044;AA=a|||;VT=SNP
8	3956048	rs17068968	A	C	100	PASS	AC=404;AF=0.0806709;AN=5008;NS=2504;DP=17628;EAS_AF=0.0526;AMR_AF=0.0259;AFR_AF=0.2315;EUR_AF=0.0159;SAS_AF=0.0112;AA=A|||;VT=SNP
8	3956233	rs17404336	A	G	100	PASS	AC=386;AF=0.0770767;AN=5008;NS=2504;DP=20672;EAS_AF=0.0575;AMR_AF=0.0634;AFR_AF=0.1036;EUR_AF=0.1034;SAS_AF=0.044;AA=A|||;VT=SNP
8	3956349	rs17068970	A	C	100	PASS	AC=3938;AF=0.786342;AN=5008;NS=2504;DP=18647;EAS_AF=0.6597;AMR_AF=0.7248;AFR_AF=0.8585;EUR_AF=0.8012;SAS_AF=0.8476;AA=C|||;VT=SNP
8	3956382	rs73173826	T	A	100	PASS	AC=356;AF=0.0710863;AN=5008;NS=2504;DP=19259;EAS_AF=0.0575;AMR_AF=0.0591;AFR_AF=0.0832;EUR_AF=0.1034;SAS_AF=0.044;AA=T|||;VT=SNP
8	3956759	rs73173828	T	C	100	PASS	AC=375;AF=0.0748802;AN=5008;NS=2504;DP=18854;EAS_AF=0.0585;AMR_AF=0.0634;AFR_AF=0.0938;EUR_AF=0.1044;SAS_AF=0.044;AA=T|||;VT=SNP
8	3956913	rs11783258	C	T	100	PASS	AC=258;AF=0.0515176;AN=5008;NS=2504;DP=19414;EAS_AF=0.002;AMR_AF=0.072;AFR_AF=0.0076;EUR_AF=0.1362;SAS_AF=0.0603;AA=C|||;VT=SNP
8	3956917	rs73173829	C	G	100	PASS	AC=388;AF=0.077476;AN=5008;NS=2504;DP=19439;EAS_AF=0.0655;AMR_AF=0.0634;AFR_AF=0.0983;EUR_AF=0.1044;SAS_AF=0.044;AA=C|||;VT=SNP
8	3956964	rs10503234	T	C	100	PASS	AC=1092;AF=0.218051;AN=5008;NS=2504;DP=18545;EAS_AF=0.3482;AMR_AF=0.2911;AFR_AF=0.121;EUR_AF=0.2028;SAS_AF=0.1789;AA=T|||;VT=SNP
8	3957134	rs9987408	T	C	100	PASS	AC=1067;AF=0.213059;AN=5008;NS=2504;DP=19509;EAS_AF=0.3442;AMR_AF=0.2824;AFR_AF=0.121;EUR_AF=0.1928;SAS_AF=0.1738;AA=T|||;VT=SNP
8	3957348	rs2059398	A	G	100	PASS	AC=1897;AF=0.378794;AN=5008;NS=2504;DP=17051;EAS_AF=0.4335;AMR_AF=0.402;AFR_AF=0.3215;EUR_AF=0.4006;SAS_AF=0.3609;AA=A|||;VT=SNP
8	3957410	rs17404378	C	T	100	PASS	AC=368;AF=0.0734824;AN=5008;NS=2504;DP=18168;EAS_AF=0.0565;AMR_AF=0.0634;AFR_AF=0.09;EUR_AF=0.1044;SAS_AF=0.044;AA=c|||;VT=SNP
8	3957471	rs56817850	A	G	100	PASS	AC=1268;AF=0.253195;AN=5008;NS=2504;DP=18383;EAS_AF=0.0595;AMR_AF=0.1902;AFR_AF=0.5023;EUR_AF=0.2783;SAS_AF=0.135;AA=G|||;VT=SNP
8	3957577	rs73173831	A	C	100	PASS	AC=410;AF=0.081869;AN=5008;NS=2504;DP=18839;EAS_AF=0.0635;AMR_AF=0.0677;AFR_AF=0.1135;EUR_AF=0.1054;SAS_AF=0.044;AA=A|||;VT=SNP
8	3957596	rs10089093	T	G	100	PASS	AC=265;AF=0.0529153;AN=5008;NS=2504;DP=18401;EAS_AF=0.0476;AMR_AF=0.0202;AFR_AF=0.1331;EUR_AF=0.0159;SAS_AF=0.0112;AA=C|||;VT=SNP
8	3957949	rs17068984	A	G	100	PASS	AC=667;AF=0.133187;AN=5008;NS=2504;DP=19818;EAS_AF=0.1627;AMR_AF=0.1182;AFR_AF=0.0076;EUR_AF=0.1044;SAS_AF=0.3129;AA=A|||;VT=SNP
8	3957962	rs17332483	T	A	100	PASS	AC=381;AF=0.0760783;AN=5008;NS=2504;DP=19656;EAS_AF=0.0625;AMR_AF=0.0648;AFR_AF=0.0938;EUR_AF=0.1054;SAS_AF=0.044;AA=T|||;VT=SNP
8	3958021	rs12674985	T	C	100	PASS	AC=2283;AF=0.455871;AN=5008;NS=2504;DP=19815;EAS_AF=0.3889;AMR_AF=0.4914;AFR_AF=0.4448;EUR_AF=0.5338;SAS_AF=0.4346;AA=T|||;VT=SNP
8	3958540	rs4875277	C	T	100	PASS	AC=3796;AF=0.757987;AN=5008;NS=2504;DP=17743;EAS_AF=0.6468;AMR_AF=0.7089;AFR_AF=0.8162;EUR_AF=0.7932;SAS_AF=0.7924;AA=T|||;VT=SNP
8	3958710	rs11775651	T	C	100	PASS	AC=338;AF=0.067492;AN=5008;NS=2504;DP=21418;EAS_AF=0.0575;AMR_AF=0.0591;AFR_AF=0.0764;EUR_AF=0.1054;SAS_AF=0.0327;AA=T|||;VT=SNP
8	3958851	rs7011876	G	C	100	PASS	AC=788;AF=0.157348;AN=5008;NS=2504;DP=18919;EAS_AF=0.1657;AMR_AF=0.1254;AFR_AF=0.0219;EUR_AF=0.1421;SAS_AF=0.3701;AA=G|||;VT=SNP
8	3958907	rs17404427	C	T	100	PASS	AC=362;AF=0.0722843;AN=5008;NS=2504;DP=18183;EAS_AF=0.0556;AMR_AF=0.0634;AFR_AF=0.0946;EUR_AF=0.1044;SAS_AF=0.0327;AA=C|||;VT=SNP
8	3959179	rs17332525	T	C	100	PASS	AC=380;AF=0.0758786;AN=5008;NS=2504;DP=19816;EAS_AF=0.0565;AMR_AF=0.0677;AFR_AF=0.0946;EUR_AF=0.1064;SAS_AF=0.045;AA=T|||;VT=SNP
8	3959424	rs10091045	A	G	100	PASS	AC=1267;AF=0.252995;AN=5008;NS=2504;DP=18722;EAS_AF=0.2202;AMR_AF=0.1772;AFR_AF=0.2663;EUR_AF=0.1769;SAS_AF=0.4008;AA=A|||;VT=SNP
8	3959597	rs10107716	C	T	100	PASS	AC=3849;AF=0.76857;AN=5008;NS=2504;DP=17502;EAS_AF=0.6478;AMR_AF=0.7089;AFR_AF=0.8517;EUR_AF=0.7942;SAS_AF=0.7965;AA=T|||;VT=SNP
8	3959728	rs17332560	T	C	100	PASS	AC=376;AF=0.0750799;AN=5008;NS=2504;DP=17900;EAS_AF=0.0665;AMR_AF=0.0591;AFR_AF=0.1165;EUR_AF=0.0924;SAS_AF=0.0215;AA=C|||;VT=SNP
8	3959805	rs17068998	G	C	100	PASS	AC=991;AF=0.197883;AN=5008;NS=2504;DP=17672;EAS_AF=0.3472;AMR_AF=0.268;AFR_AF=0.0893;EUR_AF=0.1938;SAS_AF=0.1452;AA=G|||;VT=SNP
8	3959924	rs13268176	C	G	100	PASS	AC=1246;AF=0.248802;AN=5008;NS=2504;DP=16346;EAS_AF=0.1716;AMR_AF=0.2767;AFR_AF=0.118;EUR_AF=0.4473;SAS_AF=0.2812;AA=c|||;VT=SNP
8	3960163	rs76344358	G	A	100	PASS	AC=348;AF=0.0694888;AN=5008;NS=2504;DP=18125;EAS_AF=0.0625;AMR_AF=0.0562;AFR_AF=0.1006;EUR_AF=0.0915;SAS_AF=0.0215;AA=G|||;VT=SNP
8	3960836	rs6980900	T	G	100	PASS	AC=1077;AF=0.215056;AN=5008;NS=2504;DP=8717;EAS_AF=0.3254;AMR_AF=0.2954;AFR_AF=0.1241;EUR_AF=0.2157;SAS_AF=0.1667;AA=T|||;VT=SNP
8	3960985	rs12543779	T	G	100	PASS	AC=2465;AF=0.492212;AN=5008;NS=2504;DP=9174;EAS_AF=0.3968;AMR_AF=0.5086;AFR_AF=0.5545;EUR_AF=0.5477;SAS_AF=0.4376;AA=T|||;VT=SNP
8	3961279	rs17404489	T	G	100	PASS	AC=939;AF=0.1875;AN=5008;NS=2504;DP=14497;EAS_AF=0.122;AMR_AF=0.2277;AFR_AF=0.025;EUR_AF=0.3598;SAS_AF=0.2689;AA=T|||;VT=SNP
8	3961345	rs78760294	C	T	100	PASS	AC=306;AF=0.0611022;AN=5008;NS=2504;DP=17276;EAS_AF=0.0625;AMR_AF=0.0403;AFR_AF=0.087;EUR_AF=0.0805;SAS_AF=0.0194;AA=C|||;VT=SNP
8	3961402	rs17069006	T	A	100	PASS	AC=888;AF=0.177316;AN=5008;NS=2504;DP=18465;EAS_AF=0.2232;AMR_AF=0.147;AFR_AF=0.0363;EUR_AF=0.166;SAS_AF=0.3538;AA=T|||;VT=SNP
8	3961468	rs17404496	T	A	100	PASS	AC=484;AF=0.0966454;AN=5008;NS=2504;DP=19341;EAS_AF=0.0218;AMR_AF=0.0937;AFR_AF=0.0855;EUR_AF=0.1262;SAS_AF=0.1605;AA=T|||;VT=SNP
8	3961579	rs17404503	G	C	100	PASS	AC=361;AF=0.0720847;AN=5008;NS=2504;DP=19580;EAS_AF=0.0635;AMR_AF=0.0533;AFR_AF=0.1127;EUR_AF=0.0895;SAS_AF=0.0215;AA=C|||;VT=SNP
8	3961693	rs56712848	C	A	100	PASS	AC=1048;AF=0.209265;AN=5008;NS=2504;DP=22856;EAS_AF=0.2222;AMR_AF=0.1369;AFR_AF=0.1649;EUR_AF=0.1421;SAS_AF=0.3763;AA=C|||;VT=SNP
8	3961757	rs114890493	A	G	100	PASS	AC=516;AF=0.103035;AN=5008;NS=2504;DP=21987;EAS_AF=0.2907;AMR_AF=0.1427;AFR_AF=0.0348;EUR_AF=0.0179;SAS_AF=0.0613;AA=A|||;VT=SNP
8	3961793	rs59093083	C	T	100	PASS	AC=1012;AF=0.202077;AN=5008;NS=2504;DP=20986;EAS_AF=0.2212;AMR_AF=0.1369;AFR_AF=0.1619;EUR_AF=0.1421;SAS_AF=0.3446;AA=C|||;VT=SNP
8	3961799	rs60112970	T	A	100	PASS	AC=1015;AF=0.202676;AN=5008;NS=2504;DP=20803;EAS_AF=0.2212;AMR_AF=0.1383;AFR_AF=0.1634;EUR_AF=0.1421;SAS_AF=0.3446;AA=T|||;VT=SNP
8	3961865	rs11780970	G	A	100	PASS	AC=311;AF=0.0621006;AN=5008;NS=2504;DP=19632;EAS_AF=0.0565;AMR_AF=0.0447;AFR_AF=0.0946;EUR_AF=0.0805;SAS_AF=0.0174;AA=G|||;VT=SNP
8	3961881	rs17069009	C	G	100	PASS	AC=1622;AF=0.323882;AN=5008;NS=2504;DP=19685;EAS_AF=0.2907;AMR_AF=0.2378;AFR_AF=0.4017;EUR_AF=0.2664;SAS_AF=0.3732;AA=G|||;VT=SNP
8	3962737	rs7004762	G	A	100	PASS	AC=2153;AF=0.429912;AN=5008;NS=2504;DP=17873;EAS_AF=0.3909;AMR_AF=0.4885;AFR_AF=0.3351;EUR_AF=0.5586;SAS_AF=0.4243;AA=G|||;VT=SNP
8	3962870	rs13281198	A	C	100	PASS	AC=949;AF=0.189497;AN=5008;NS=2504;DP=18333;EAS_AF=0.12;AMR_AF=0.2219;AFR_AF=0.0174;EUR_AF=0.3757;SAS_AF=0.2791;AA=A|||;VT=SNP
8	3963102	rs28639388	G	T	100	PASS	AC=1410;AF=0.28155;AN=5008;NS=2504;DP=18926;EAS_AF=0.2212;AMR_AF=0.1758;AFR_AF=0.3971;EUR_AF=0.163;SAS_AF=0.3845;AA=T|||;VT=SNP
8	3963225	rs11987667	G	C	100	PASS	AC=2395;AF=0.478235;AN=5008;NS=2504;DP=18661;EAS_AF=0.3988;AMR_AF=0.4957;AFR_AF=0.4947;EUR_AF=0.5577;SAS_AF=0.4438;AA=C|||;VT=SNP
8	3963910	rs11986069	T	C	100	PASS	AC=599;AF=0.119609;AN=5008;NS=2504;DP=16232;EAS_AF=0.0625;AMR_AF=0.062;AFR_AF=0.2852;EUR_AF=0.0825;SAS_AF=0.0337;AA=T|||;VT=SNP
8	3963974	rs35028284	C	T	100	PASS	AC=336;AF=0.0670927;AN=5008;NS=2504;DP=15123;EAS_AF=0.0427;AMR_AF=0.0749;AFR_AF=0.0068;EUR_AF=0.1342;SAS_AF=0.0992;AA=C|||;VT=SNP
8	3963987	rs17069014	T	C	100	PASS	AC=355;AF=0.0708866;AN=5008;NS=2504;DP=14942;EAS_AF=0.0476;AMR_AF=0.0389;AFR_AF=0.1793;EUR_AF=0.0249;SAS_AF=0.0184;AA=T|||;VT=SNP
8	3964022	rs2194604	T	C	100	PASS	AC=3346;AF=0.668131;AN=5008;NS=2504;DP=14670;EAS_AF=0.624;AMR_AF=0.6671;AFR_AF=0.5386;EUR_AF=0.7406;SAS_AF=0.8149;AA=T|||;VT=SNP
8	3964314	rs6997742	T	C	100	PASS	AC=1055;AF=0.210663;AN=5008;NS=2504;DP=12950;EAS_AF=0.1111;AMR_AF=0.1225;AFR_AF=0.5166;EUR_AF=0.1193;SAS_AF=0.0562;AA=T|||;VT=SNP
8	3964380	rs58803742	C	T	100	PASS	AC=620;AF=0.123802;AN=5008;NS=2504;DP=15924;EAS_AF=0.0625;AMR_AF=0.0735;AFR_AF=0.2829;EUR_AF=0.0954;SAS_AF=0.0368;AA=T|||;VT=SNP
8	3964539	rs17404544	T	C	100	PASS	AC=214;AF=0.0427316;AN=5008;NS=2504;DP=18483;EAS_AF=0.0387;AMR_AF=0.049;AFR_AF=0.0045;EUR_AF=0.0994;SAS_AF=0.0358;AA=T|||;VT=SNP
8	3964905	rs17069018	A	G	100	PASS	AC=1240;AF=0.247604;AN=5008;NS=2504;DP=19820;EAS_AF=0.2341;AMR_AF=0.1772;AFR_AF=0.2625;EUR_AF=0.168;SAS_AF=0.3732;AA=A|||;VT=SNP
8	3965028	rs7828949	A	G	100	PASS	AC=1857;AF=0.370807;AN=5008;NS=2504;DP=20643;EAS_AF=0.375;AMR_AF=0.4611;AFR_AF=0.3139;EUR_AF=0.4642;SAS_AF=0.2832;AA=A|||;VT=SNP
8	3965168	rs79292554	A	C	100	PASS	AC=615;AF=0.122804;AN=5008;NS=2504;DP=18621;EAS_AF=0.3244;AMR_AF=0.2046;AFR_AF=0.0053;EUR_AF=0.0875;SAS_AF=0.0521;AA=A|||;VT=SNP
8	3965376	rs7844914	G	C	100	PASS	AC=706;AF=0.140974;AN=5008;NS=2504;DP=20470;EAS_AF=0.0407;AMR_AF=0.1571;AFR_AF=0.146;EUR_AF=0.2455;SAS_AF=0.1186;AA=G|||;VT=SNP
8	3965436	rs4372022	A	C	100	PASS	AC=1336;AF=0.266773;AN=5008;NS=2504;DP=20101;EAS_AF=0.3571;AMR_AF=0.3473;AFR_AF=0.2012;EUR_AF=0.2406;SAS_AF=0.2321;AA=A|||;VT=SNP
8	3965925	rs4242493	T	C	100	PASS	AC=2285;AF=0.45627;AN=5008;NS=2504;DP=16139;EAS_AF=0.3849;AMR_AF=0.4971;AFR_AF=0.3918;EUR_AF=0.5646;SAS_AF=0.4765;AA=T|||;VT=SNP
8	3965999	rs4606080	T	C	100	PASS	AC=4605;AF=0.919529;AN=5008;NS=2504;DP=17075;EAS_AF=0.9514;AMR_AF=0.9467;AFR_AF=0.8487;EUR_AF=0.9175;SAS_AF=0.9652;AA=T|||;VT=SNP
8	3966153	rs55651304	G	C	100	PASS	AC=766;AF=0.152955;AN=5008;NS=2504;DP=17061;EAS_AF=0.1587;AMR_AF=0.1239;AFR_AF=0.0287;EUR_AF=0.1501;SAS_AF=0.3384;AA=G|||;VT=SNP
8	3967931	rs9314513	T	C	100	PASS	AC=1128;AF=0.22524;AN=5008;NS=2504;DP=14519;EAS_AF=0.1081;AMR_AF=0.1787;AFR_AF=0.3775;EUR_AF=0.2704;SAS_AF=0.1268;AA=T|||;VT=SNP
8	3968045	rs10108335	T	C	100	PASS	AC=1053;AF=0.210264;AN=5008;NS=2504;DP=15773;EAS_AF=0.1081;AMR_AF=0.1816;AFR_AF=0.3192;EUR_AF=0.2704;SAS_AF=0.1268;AA=T|||;VT=SNP
8	3968196	rs4875278	C	G	100	PASS	AC=2927;AF=0.584465;AN=5008;NS=2504;DP=13910;EAS_AF=0.4831;AMR_AF=0.5706;AFR_AF=0.6762;EUR_AF=0.6561;SAS_AF=0.501;AA=A|||;VT=SNP
8	3968241	rs4875279	C	G	100	PASS	AC=1785;AF=0.35643;AN=5008;NS=2504;DP=14858;EAS_AF=0.381;AMR_AF=0.3876;AFR_AF=0.2852;EUR_AF=0.3857;SAS_AF=0.3753;AA=C|||;VT=SNP
8	3968385	rs13259106	G	T	100	PASS	AC=1964;AF=0.392173;AN=5008;NS=2504;DP=17374;EAS_AF=0.5575;AMR_AF=0.428;AFR_AF=0.1997;EUR_AF=0.3549;SAS_AF=0.4949;AA=G|||;VT=SNP
8	3968549	rs4875280	T	G	100	PASS	AC=1897;AF=0.378794;AN=5008;NS=2504;DP=16468;EAS_AF=0.3839;AMR_AF=0.3934;AFR_AF=0.357;EUR_AF=0.3897;SAS_AF=0.3814;AA=T|||;VT=SNP
8	3968633	rs28394275	A	G	100	PASS	AC=1033;AF=0.20627;AN=5008;NS=2504;DP=16196;EAS_AF=0.1071;AMR_AF=0.1744;AFR_AF=0.3177;EUR_AF=0.2594;SAS_AF=0.1258;AA=A|||;VT=SNP
8	3968659	rs57123478	C	A	100	PASS	AC=578;AF=0.115415;AN=5008;NS=2504;DP=16349;EAS_AF=0.1042;AMR_AF=0.0634;AFR_AF=0.2239;EUR_AF=0.0915;SAS_AF=0.0419;AA=C|||;VT=SNP
8	3969006	rs13268022	G	A	100	PASS	AC=822;AF=0.164137;AN=5008;NS=2504;DP=18121;EAS_AF=0.1498;AMR_AF=0.1369;AFR_AF=0.056;EUR_AF=0.161;SAS_AF=0.3476;AA=C|||;VT=SNP
8	3969045	rs7000682	C	T	100	PASS	AC=3920;AF=0.782748;AN=5008;NS=2504;DP=19547;EAS_AF=0.8929;AMR_AF=0.8213;AFR_AF=0.643;EUR_AF=0.7406;SAS_AF=0.8742;AA=T|||;VT=SNP
8	3969060	rs13268079	G	C	100	PASS	AC=823;AF=0.164337;AN=5008;NS=2504;DP=19092;EAS_AF=0.1498;AMR_AF=0.1369;AFR_AF=0.056;EUR_AF=0.162;SAS_AF=0.3476;AA=G|||;VT=SNP
8	3969096	rs13268310	G	A	100	PASS	AC=1986;AF=0.396565;AN=5008;NS=2504;DP=18874;EAS_AF=0.5109;AMR_AF=0.4294;AFR_AF=0.2526;EUR_AF=0.3509;SAS_AF=0.4969;AA=G|||;VT=SNP
8	3969130	rs13278995	T	C	100	PASS	AC=2008;AF=0.400958;AN=5008;NS=2504;DP=19370;EAS_AF=0.5139;AMR_AF=0.4337;AFR_AF=0.2534;EUR_AF=0.3569;SAS_AF=0.5061;AA=T|||;VT=SNP
8	3969137	rs6558849	T	C	100	PASS	AC=2963;AF=0.591653;AN=5008;NS=2504;DP=19588;EAS_AF=0.4891;AMR_AF=0.5677;AFR_AF=0.7042;EUR_AF=0.6491;SAS_AF=0.5031;AA=T|||;VT=SNP
8	3969157	rs7817704	T	C	100	PASS	AC=1070;AF=0.213658;AN=5008;NS=2504;DP=19453;EAS_AF=0.1081;AMR_AF=0.1758;AFR_AF=0.3434;EUR_AF=0.2604;SAS_AF=0.1258;AA=T|||;VT=SNP
8	3969537	rs7013590	G	A	100	PASS	AC=1855;AF=0.370407;AN=5008;NS=2504;DP=19184;EAS_AF=0.5079;AMR_AF=0.4193;AFR_AF=0.2239;EUR_AF=0.338;SAS_AF=0.4254;AA=G|||;VT=SNP
8	3969595	rs7013621	G	C	100	PASS	AC=718;AF=0.143371;AN=5008;NS=2504;DP=17130;EAS_AF=0.1518;AMR_AF=0.1354;AFR_AF=0.0272;EUR_AF=0.161;SAS_AF=0.2791;AA=g|||;VT=SNP
8	3970138	rs7015737	C	G	100	PASS	AC=631;AF=0.125998;AN=5008;NS=2504;DP=15014;EAS_AF=0.1032;AMR_AF=0.0821;AFR_AF=0.2474;EUR_AF=0.1054;SAS_AF=0.0378;AA=C|||;VT=SNP
8	3970831	rs59716096	A	G	100	PASS	AC=1065;AF=0.21266;AN=5008;NS=2504;DP=16449;EAS_AF=0.1081;AMR_AF=0.1916;AFR_AF=0.32;EUR_AF=0.2734;SAS_AF=0.1278;AA=A|||;VT=SNP
8	3971074	rs10101949	G	T	100	PASS	AC=1158;AF=0.23123;AN=5008;NS=2504;DP=13590;EAS_AF=0.3571;AMR_AF=0.2896;AFR_AF=0.1974;EUR_AF=0.1899;SAS_AF=0.1483;AA=G|||;VT=SNP
8	3971254	rs2081356	G	T	100	PASS	AC=3919;AF=0.782548;AN=5008;NS=2504;DP=17481;EAS_AF=0.8919;AMR_AF=0.8112;AFR_AF=0.6475;EUR_AF=0.7425;SAS_AF=0.8732;AA=T|||;VT=SNP
8	3971428	rs28766110	C	T	100	PASS	AC=667;AF=0.133187;AN=5008;NS=2504;DP=15863;EAS_AF=0.1052;AMR_AF=0.0865;AFR_AF=0.2685;EUR_AF=0.1054;SAS_AF=0.0409;AA=c|||;VT=SNP
8	3971504	rs2081357	G	C	100	PASS	AC=3933;AF=0.785343;AN=5008;NS=2504;DP=16184;EAS_AF=0.9008;AMR_AF=0.8112;AFR_AF=0.6505;EUR_AF=0.7425;SAS_AF=0.8742;AA=G|||;VT=SNP
8	3971666	rs62501349	G	A	100	PASS	AC=395;AF=0.0788738;AN=5008;NS=2504;DP=18886;EAS_AF=0.0268;AMR_AF=0.0706;AFR_AF=0.1089;EUR_AF=0.0964;SAS_AF=0.0798;AA=G|||;VT=SNP
8	3971982	rs74528373	C	T	100	PASS	AC=178;AF=0.0355431;AN=5008;NS=2504;DP=18967;EAS_AF=0.0446;AMR_AF=0.0346;AFR_AF=0.0038;EUR_AF=0.0616;SAS_AF=0.0429;AA=C|||;VT=SNP
8	3972184	rs10093241	A	G	100	PASS	AC=718;AF=0.143371;AN=5008;NS=2504;DP=19279;EAS_AF=0.3085;AMR_AF=0.2061;AFR_AF=0.0817;EUR_AF=0.0924;SAS_AF=0.0644;AA=A|||;VT=SNP
8	3972205	rs12547734	T	A	100	PASS	AC=1967;AF=0.392772;AN=5008;NS=2504;DP=19151;EAS_AF=0.3859;AMR_AF=0.3833;AFR_AF=0.3956;EUR_AF=0.3777;SAS_AF=0.4182;AA=T|||;VT=SNP
8	3972230	rs10106149	G	C	100	PASS	AC=1999;AF=0.399161;AN=5008;NS=2504;DP=18516;EAS_AF=0.5585;AMR_AF=0.4193;AFR_AF=0.2632;EUR_AF=0.3499;SAS_AF=0.455;AA=G|||;VT=SNP
8	3972304	rs12549476	G	A	100	PASS	AC=1176;AF=0.234824;AN=5008;NS=2504;DP=17361;EAS_AF=0.119;AMR_AF=0.2219;AFR_AF=0.1664;EUR_AF=0.3618;SAS_AF=0.3252;AA=G|||;VT=SNP
8	3972643	rs12544203	A	G	100	PASS	AC=1903;AF=0.379992;AN=5008;NS=2504;DP=17027;EAS_AF=0.3849;AMR_AF=0.3876;AFR_AF=0.3888;EUR_AF=0.3787;SAS_AF=0.3589;AA=A|||;VT=SNP
8	3973083	rs12164173	T	G	100	PASS	AC=874;AF=0.174521;AN=5008;NS=2504;DP=16208;EAS_AF=0.2063;AMR_AF=0.1455;AFR_AF=0.0416;EUR_AF=0.166;SAS_AF=0.3507;AA=T|||;VT=SNP
8	3973547	rs73173865	G	T	100	PASS	AC=646;AF=0.128994;AN=5008;NS=2504;DP=10318;EAS_AF=0.0962;AMR_AF=0.0951;AFR_AF=0.2458;EUR_AF=0.1163;SAS_AF=0.0419;AA=G|||;VT=SNP
8	3973859	rs62501350	T	C	100	PASS	AC=781;AF=0.15595;AN=5008;NS=2504;DP=18509;EAS_AF=0.1577;AMR_AF=0.1383;AFR_AF=0.028;EUR_AF=0.1541;SAS_AF=0.3415;AA=T|||;VT=SNP
8	3973952	rs7816006	T	C	100	PASS	AC=1089;AF=0.217452;AN=5008;NS=2504;DP=20560;EAS_AF=0.1131;AMR_AF=0.1988;AFR_AF=0.3116;EUR_AF=0.2704;SAS_AF=0.1564;AA=T|||;VT=SNP
8	3973977	rs62501351	G	C	100	PASS	AC=724;AF=0.144569;AN=5008;NS=2504;DP=19850;EAS_AF=0.1567;AMR_AF=0.1383;AFR_AF=0.028;EUR_AF=0.1521;SAS_AF=0.2863;AA=G|||;VT=SNP
8	3974190	rs72624077	G	A	100	PASS	AC=1025;AF=0.204673;AN=5008;NS=2504;DP=20823;EAS_AF=0.3492;AMR_AF=0.2219;AFR_AF=0.2292;EUR_AF=0.0994;SAS_AF=0.1186;AA=-|||;VT=SNP
8	3974490	rs73658582	G	A	100	PASS	AC=1085;AF=0.216653;AN=5008;NS=2504;DP=19100;EAS_AF=0.3284;AMR_AF=0.2637;AFR_AF=0.1944;EUR_AF=0.175;SAS_AF=0.1411;AA=G|||;VT=SNP
8	3974583	rs62501352	G	A	100	PASS	AC=1038;AF=0.207268;AN=5008;NS=2504;DP=17819;EAS_AF=0.3294;AMR_AF=0.2651;AFR_AF=0.1573;EUR_AF=0.175;SAS_AF=0.1411;AA=G|||;VT=SNP
8	3974736	rs5016254	C	T	100	PASS	AC=187;AF=0.0373403;AN=5008;NS=2504;DP=18037;EAS_AF=0.0446;AMR_AF=0.0245;AFR_AF=0.0666;EUR_AF=0.0288;SAS_AF=0.0082;AA=C|||;VT=SNP
8	3974808	rs5016256	T	C	100	PASS	AC=4252;AF=0.849042;AN=5008;NS=2504;DP=17563;EAS_AF=0.9385;AMR_AF=0.9352;AFR_AF=0.5832;EUR_AF=0.9324;SAS_AF=0.9693;AA=T|||;VT=SNP
8	3974840	rs5016258	A	G	100	PASS	AC=2893;AF=0.577676;AN=5008;NS=2504;DP=16627;EAS_AF=0.6121;AMR_AF=0.5965;AFR_AF=0.5469;EUR_AF=0.5905;SAS_AF=0.5573;AA=A|||;VT=SNP
8	3975130	rs17069043	C	G	100	PASS	AC=327;AF=0.0652955;AN=5008;NS=2504;DP=18941;EAS_AF=0.0625;AMR_AF=0.0447;AFR_AF=0.0961;EUR_AF=0.0746;SAS_AF=0.0317;AA=C|||;VT=SNP
8	3975865	rs12155988	A	G	100	PASS	AC=325;AF=0.0648962;AN=5008;NS=2504;DP=15731;EAS_AF=0.0625;AMR_AF=0.0432;AFR_AF=0.0968;EUR_AF=0.0716;SAS_AF=0.0327;AA=A|||;VT=SNP
8	3976074	rs75739427	C	T	100	PASS	AC=666;AF=0.132987;AN=5008;NS=2504;DP=18676;EAS_AF=0.2966;AMR_AF=0.1931;AFR_AF=0.0696;EUR_AF=0.0785;SAS_AF=0.0634;AA=C|||;VT=SNP
8	3976186	rs12155765	C	G	100	PASS	AC=321;AF=0.0640974;AN=5008;NS=2504;DP=19473;EAS_AF=0.0625;AMR_AF=0.0432;AFR_AF=0.0946;EUR_AF=0.0716;SAS_AF=0.0317;AA=C|||;VT=SNP
8	3976275	rs116949028	A	G	100	PASS	AC=342;AF=0.0682907;AN=5008;NS=2504;DP=20911;EAS_AF=0.0685;AMR_AF=0.0476;AFR_AF=0.1036;EUR_AF=0.0716;SAS_AF=0.0317;AA=A|||;VT=SNP
8	3976428	rs140954941	C	A	100	PASS	AC=337;AF=0.0672923;AN=5008;NS=2504;DP=22745;EAS_AF=0.0615;AMR_AF=0.0476;AFR_AF=0.1051;EUR_AF=0.0716;SAS_AF=0.0317;AA=C|||;VT=SNP
8	3976643	rs116014384	A	G	100	PASS	AC=223;AF=0.0445288;AN=5008;NS=2504;DP=18497;EAS_AF=0.002;AMR_AF=0.0591;AFR_AF=0.0008;EUR_AF=0.0905;SAS_AF=0.09;AA=A|||;VT=SNP
8	3976837	rs10094785	T	C	100	PASS	AC=3036;AF=0.60623;AN=5008;NS=2504;DP=20894;EAS_AF=0.7391;AMR_AF=0.6657;AFR_AF=0.4955;EUR_AF=0.5845;SAS_AF=0.5992;AA=T|||;VT=SNP
8	3977013	rs13270475	T	C	100	PASS	AC=853;AF=0.170327;AN=5008;NS=2504;DP=19531;EAS_AF=0.0645;AMR_AF=0.134;AFR_AF=0.2224;EUR_AF=0.2366;SAS_AF=0.1667;AA=T|||;VT=SNP
8	3977049	rs35442210	G	C	100	PASS	AC=950;AF=0.189696;AN=5008;NS=2504;DP=19002;EAS_AF=0.2024;AMR_AF=0.1744;AFR_AF=0.1021;EUR_AF=0.1968;SAS_AF=0.2986;AA=G|||;VT=SNP
8	3977178	rs78821402	G	C	100	PASS	AC=342;AF=0.0682907;AN=5008;NS=2504;DP=17704;EAS_AF=0.0605;AMR_AF=0.0476;AFR_AF=0.0976;EUR_AF=0.0785;SAS_AF=0.0409;AA=g|||;VT=SNP
8	3977616	rs35664516	G	C	100	PASS	AC=938;AF=0.1873;AN=5008;NS=2504;DP=15263;EAS_AF=0.2024;AMR_AF=0.1715;AFR_AF=0.093;EUR_AF=0.1958;SAS_AF=0.3016;AA=G|||;VT=SNP
8	3977795	rs35294570	G	A	100	PASS	AC=939;AF=0.1875;AN=5008;NS=2504;DP=15078;EAS_AF=0.2034;AMR_AF=0.1715;AFR_AF=0.0938;EUR_AF=0.1958;SAS_AF=0.3006;AA=G|||;VT=SNP
8	3977831	rs79459446	T	C	100	PASS	AC=309;AF=0.0617013;AN=5008;NS=2504;DP=14289;EAS_AF=0.0605;AMR_AF=0.0375;AFR_AF=0.0961;EUR_AF=0.0656;SAS_AF=0.0297;AA=T|||;VT=SNP
8	3978133	rs13280629	T	C	100	PASS	AC=960;AF=0.191693;AN=5008;NS=2504;DP=13695;EAS_AF=0.2054;AMR_AF=0.1715;AFR_AF=0.1029;EUR_AF=0.1968;SAS_AF=0.3067;AA=T|||;VT=SNP
8	3978167	rs12056743	A	C	100	PASS	AC=969;AF=0.19349;AN=5008;NS=2504;DP=16593;EAS_AF=0.2054;AMR_AF=0.1758;AFR_AF=0.1029;EUR_AF=0.1978;SAS_AF=0.3119;AA=A|||;VT=SNP
8	3978200	rs28528365	G	A	100	PASS	AC=673;AF=0.134385;AN=5008;NS=2504;DP=17082;EAS_AF=0.2956;AMR_AF=0.1888;AFR_AF=0.0779;EUR_AF=0.0785;SAS_AF=0.0634;AA=G|||;VT=SNP
8	3978761	rs55820241	C	G	100	PASS	AC=484;AF=0.0966454;AN=5008;NS=2504;DP=10085;EAS_AF=0.0506;AMR_AF=0.0692;AFR_AF=0.1301;EUR_AF=0.0944;SAS_AF=0.1207;AA=C|||;VT=SNP
8	3978983	rs17069047	C	T	100	PASS	AC=487;AF=0.0972444;AN=5008;NS=2504;DP=13997;EAS_AF=0.0506;AMR_AF=0.0692;AFR_AF=0.1301;EUR_AF=0.0954;SAS_AF=0.1227;AA=C|||;VT=SNP
8	3979497	rs10113089	G	C	100	PASS	AC=4609;AF=0.920327;AN=5008;NS=2504;DP=10840;EAS_AF=0.9385;AMR_AF=0.9467;AFR_AF=0.8608;EUR_AF=0.9215;SAS_AF=0.9622;AA=G|||;VT=SNP
8	3979526	rs115577702	T	G	100	PASS	AC=342;AF=0.0682907;AN=5008;NS=2504;DP=10739;EAS_AF=0.0615;AMR_AF=0.049;AFR_AF=0.0976;EUR_AF=0.0785;SAS_AF=0.0389;AA=T|||;VT=SNP
8	3979803	rs10866963	T	C	100	PASS	AC=3053;AF=0.609625;AN=5008;NS=2504;DP=14629;EAS_AF=0.7361;AMR_AF=0.6671;AFR_AF=0.5234;EUR_AF=0.5805;SAS_AF=0.5849;AA=T|||;VT=SNP
8	3980013	rs12549072	A	C	100	PASS	AC=2005;AF=0.400359;AN=5008;NS=2504;DP=16028;EAS_AF=0.3919;AMR_AF=0.4193;AFR_AF=0.3495;EUR_AF=0.4105;SAS_AF=0.454;AA=A|||;VT=SNP
8	3980106	rs12056681	C	T	100	PASS	AC=928;AF=0.185304;AN=5008;NS=2504;DP=17781;EAS_AF=0.1994;AMR_AF=0.17;AFR_AF=0.0923;EUR_AF=0.1958;SAS_AF=0.2965;AA=C|||;VT=SNP
8	3980158	rs10088637	G	A	100	PASS	AC=3763;AF=0.751398;AN=5008;NS=2504;DP=18018;EAS_AF=0.9325;AMR_AF=0.7233;AFR_AF=0.7549;EUR_AF=0.6024;SAS_AF=0.7331;AA=A|||;VT=SNP
8	3980317	rs7816211	A	G	100	PASS	AC=834;AF=0.166534;AN=5008;NS=2504;DP=19399;EAS_AF=0.0665;AMR_AF=0.1686;AFR_AF=0.1861;EUR_AF=0.2376;SAS_AF=0.1687;AA=A|||;VT=SNP
8	3980365	rs75144718	G	A	100	PASS	AC=514;AF=0.102636;AN=5008;NS=2504;DP=19362;EAS_AF=0.252;AMR_AF=0.1484;AFR_AF=0.0159;EUR_AF=0.0268;SAS_AF=0.1115;AA=G|||;VT=SNP
8	3980642	rs9314517	C	T	100	PASS	AC=928;AF=0.185304;AN=5008;NS=2504;DP=19524;EAS_AF=0.1994;AMR_AF=0.17;AFR_AF=0.093;EUR_AF=0.1958;SAS_AF=0.2955;AA=C|||;VT=SNP
8	3980781	rs3891533	G	A	100	PASS	AC=932;AF=0.186102;AN=5008;NS=2504;DP=18813;EAS_AF=0.1994;AMR_AF=0.17;AFR_AF=0.093;EUR_AF=0.1968;SAS_AF=0.2986;AA=G|||;VT=SNP
8	3980841	rs28660289	A	G	100	PASS	AC=593;AF=0.118411;AN=5008;NS=2504;DP=18142;EAS_AF=0.2827;AMR_AF=0.0663;AFR_AF=0.0923;EUR_AF=0.0785;SAS_AF=0.0624;AA=A|||;VT=SNP
8	3981264	rs10108082	A	G	100	PASS	AC=1035;AF=0.206669;AN=5008;NS=2504;DP=16154;EAS_AF=0.2034;AMR_AF=0.1772;AFR_AF=0.1415;EUR_AF=0.1968;SAS_AF=0.3292;AA=A|||;VT=SNP
8	3981968	rs17404711	G	C	100	PASS	AC=983;AF=0.196286;AN=5008;NS=2504;DP=17123;EAS_AF=0.2044;AMR_AF=0.1758;AFR_AF=0.1021;EUR_AF=0.1978;SAS_AF=0.3282;AA=G|||;VT=SNP
8	3982108	rs56003604	G	A	100	PASS	AC=632;AF=0.126198;AN=5008;NS=2504;DP=15162;EAS_AF=0.1012;AMR_AF=0.0965;AFR_AF=0.115;EUR_AF=0.16;SAS_AF=0.1534;AA=G|||;VT=SNP
8	3982506	rs9314518	G	T	100	PASS	AC=934;AF=0.186502;AN=5008;NS=2504;DP=15303;EAS_AF=0.1964;AMR_AF=0.1744;AFR_AF=0.1006;EUR_AF=0.1958;SAS_AF=0.2914;AA=G|||;VT=SNP
8	3982526	rs73176311	A	T	100	PASS	AC=392;AF=0.0782748;AN=5008;NS=2504;DP=14730;EAS_AF=0.0605;AMR_AF=0.1153;AFR_AF=0.0045;EUR_AF=0.1292;SAS_AF=0.1176;AA=A|||;VT=SNP
8	3982616	rs35237037	G	C	100	PASS	AC=1343;AF=0.268171;AN=5008;NS=2504;DP=15520;EAS_AF=0.1171;AMR_AF=0.2839;AFR_AF=0.2572;EUR_AF=0.4195;SAS_AF=0.272;AA=G|||;VT=SNP
8	3982787	rs2407820	C	T	100	PASS	AC=635;AF=0.126797;AN=5008;NS=2504;DP=17852;EAS_AF=0.1042;AMR_AF=0.0994;AFR_AF=0.118;EUR_AF=0.1581;SAS_AF=0.1493;AA=C|||;VT=SNP
8	3982891	rs1647330	C	G	100	PASS	AC=4009;AF=0.800519;AN=5008;NS=2504;DP=17488;EAS_AF=0.8065;AMR_AF=0.8242;AFR_AF=0.8646;EUR_AF=0.8131;SAS_AF=0.6779;AA=G|||;VT=SNP
8	3983032	rs7017735	G	C	100	PASS	AC=738;AF=0.147364;AN=5008;NS=2504;DP=16646;EAS_AF=0.3105;AMR_AF=0.1945;AFR_AF=0.0983;EUR_AF=0.0905;SAS_AF=0.0706;AA=G|||;VT=SNP
8	3983262	rs10108603	C	G	100	PASS	AC=930;AF=0.185703;AN=5008;NS=2504;DP=18675;EAS_AF=0.1964;AMR_AF=0.1744;AFR_AF=0.1006;EUR_AF=0.1879;SAS_AF=0.2955;AA=C|||;VT=SNP
8	3983576	rs35061806	C	T	100	PASS	AC=899;AF=0.179513;AN=5008;NS=2504;DP=18490;EAS_AF=0.1954;AMR_AF=0.17;AFR_AF=0.0923;EUR_AF=0.1859;SAS_AF=0.2812;AA=C|||;VT=SNP
8	3983592	rs1714791	T	C	100	PASS	AC=2438;AF=0.486821;AN=5008;NS=2504;DP=17819;EAS_AF=0.3919;AMR_AF=0.5115;AFR_AF=0.4796;EUR_AF=0.5616;SAS_AF=0.5;AA=T|||;VT=SNP
8	3984056	rs61299396	G	T	100	PASS	AC=821;AF=0.163938;AN=5008;NS=2504;DP=17656;EAS_AF=0.1915;AMR_AF=0.1657;AFR_AF=0.0908;EUR_AF=0.1809;SAS_AF=0.2157;AA=G|||;VT=SNP
8	3984442	rs62503600	A	T	100	PASS	AC=911;AF=0.181909;AN=5008;NS=2504;DP=15056;EAS_AF=0.1925;AMR_AF=0.1744;AFR_AF=0.1006;EUR_AF=0.1849;SAS_AF=0.2832;AA=A|||;VT=SNP
8	3984499	rs1647333	C	T	100	PASS	AC=2626;AF=0.524361;AN=5008;NS=2504;DP=15852;EAS_AF=0.6071;AMR_AF=0.5504;AFR_AF=0.3835;EUR_AF=0.5527;SAS_AF=0.5818;AA=C|||;VT=SNP
8	3984651	rs66503142	C	A	100	PASS	AC=2103;AF=0.419928;AN=5008;NS=2504;DP=17980;EAS_AF=0.3909;AMR_AF=0.4323;AFR_AF=0.4244;EUR_AF=0.4453;SAS_AF=0.409;AA=C|||;VT=SNP
8	3984758	rs1714789	G	A	100	PASS	AC=2612;AF=0.521565;AN=5008;NS=2504;DP=14334;EAS_AF=0.6052;AMR_AF=0.5504;AFR_AF=0.3835;EUR_AF=0.5467;SAS_AF=0.5757;AA=G|||;VT=SNP
8	3984801	rs11785511	T	G	100	PASS	AC=2205;AF=0.440296;AN=5008;NS=2504;DP=12749;EAS_AF=0.3919;AMR_AF=0.4409;AFR_AF=0.4811;EUR_AF=0.4523;SAS_AF=0.4223;AA=T|||;VT=SNP
8	3984856	rs11785517	T	G	100	PASS	AC=2298;AF=0.458866;AN=5008;NS=2504;DP=11909;EAS_AF=0.3929;AMR_AF=0.4539;AFR_AF=0.4909;EUR_AF=0.4563;SAS_AF=0.4898;AA=T|||;VT=SNP
8	3985064	rs11781286	C	A	100	PASS	AC=1967;AF=0.392772;AN=5008;NS=2504;DP=15955;EAS_AF=0.3919;AMR_AF=0.4294;AFR_AF=0.3086;EUR_AF=0.4533;SAS_AF=0.4192;AA=C|||;VT=SNP
8	3985072	rs11774235	G	T	100	PASS	AC=1964;AF=0.392173;AN=5008;NS=2504;DP=16154;EAS_AF=0.3919;AMR_AF=0.4294;AFR_AF=0.3086;EUR_AF=0.4533;SAS_AF=0.4162;AA=G|||;VT=SNP
8	3985130	rs7011371	A	G	100	PASS	AC=683;AF=0.136382;AN=5008;NS=2504;DP=14849;EAS_AF=0.1071;AMR_AF=0.1066;AFR_AF=0.1407;EUR_AF=0.159;SAS_AF=0.1585;AA=T|||;VT=SNP
8	3985217	rs35676711	G	C	100	PASS	AC=871;AF=0.173922;AN=5008;NS=2504;DP=15814;EAS_AF=0.2659;AMR_AF=0.1585;AFR_AF=0.2519;EUR_AF=0.0278;SAS_AF=0.135;AA=G|||;VT=SNP
8	3985266	rs35575150	C	G	100	PASS	AC=1042;AF=0.208067;AN=5008;NS=2504;DP=17572;EAS_AF=0.1121;AMR_AF=0.2666;AFR_AF=0.0212;EUR_AF=0.4245;SAS_AF=0.2955;AA=C|||;VT=SNP
8	3985801	rs3914777	A	C	100	PASS	AC=2237;AF=0.446685;AN=5008;NS=2504;DP=19233;EAS_AF=0.3909;AMR_AF=0.4467;AFR_AF=0.5015;EUR_AF=0.4543;SAS_AF=0.4223;AA=C|||;VT=SNP
8	3985838	rs10091079	G	A	100	PASS	AC=849;AF=0.169529;AN=5008;NS=2504;DP=18836;EAS_AF=0.1935;AMR_AF=0.1686;AFR_AF=0.0991;EUR_AF=0.1809;SAS_AF=0.229;AA=G|||;VT=SNP
8	3985943	rs3902136	G	A	100	PASS	AC=1957;AF=0.390775;AN=5008;NS=2504;DP=20238;EAS_AF=0.3909;AMR_AF=0.4294;AFR_AF=0.3041;EUR_AF=0.4533;SAS_AF=0.4162;AA=G|||;VT=SNP
8	3986027	rs3902137	A	C	100	PASS	AC=2339;AF=0.467053;AN=5008;NS=2504;DP=18957;EAS_AF=0.3889;AMR_AF=0.4481;AFR_AF=0.5794;EUR_AF=0.4533;SAS_AF=0.4233;AA=A|||;VT=SNP
8	3986167	rs3902138	C	G	100	PASS	AC=2258;AF=0.450879;AN=5008;NS=2504;DP=19686;EAS_AF=0.3948;AMR_AF=0.4409;AFR_AF=0.4766;EUR_AF=0.4573;SAS_AF=0.4744;AA=C|||;VT=SNP
8	3986202	rs10106949	A	T	100	PASS	AC=914;AF=0.182508;AN=5008;NS=2504;DP=19189;EAS_AF=0.1964;AMR_AF=0.1715;AFR_AF=0.0976;EUR_AF=0.1879;SAS_AF=0.2853;AA=A|||;VT=SNP
8	3986216	rs4418361	C	T	100	PASS	AC=683;AF=0.136382;AN=5008;NS=2504;DP=19196;EAS_AF=0.1042;AMR_AF=0.1037;AFR_AF=0.1483;EUR_AF=0.1511;SAS_AF=0.1616;AA=C|||;VT=SNP
8	3986246	rs4392919	G	T	100	PASS	AC=689;AF=0.13758;AN=5008;NS=2504;DP=19357;EAS_AF=0.1052;AMR_AF=0.1095;AFR_AF=0.146;EUR_AF=0.1571;SAS_AF=0.1595;AA=G|||;VT=SNP
8	3986294	rs3902139	A	G	100	PASS	AC=2168;AF=0.432907;AN=5008;NS=2504;DP=19024;EAS_AF=0.3929;AMR_AF=0.4323;AFR_AF=0.4713;EUR_AF=0.4453;SAS_AF=0.41;AA=G|||;VT=SNP
8	3986547	rs2897640	G	A	100	PASS	AC=1425;AF=0.284545;AN=5008;NS=2504;DP=13131;EAS_AF=0.4117;AMR_AF=0.3098;AFR_AF=0.2496;EUR_AF=0.2505;SAS_AF=0.2178;AA=G|||;VT=SNP
8	3986552	rs4460396	C	T	100	PASS	AC=684;AF=0.136581;AN=5008;NS=2504;DP=12730;EAS_AF=0.3075;AMR_AF=0.1974;AFR_AF=0.0658;EUR_AF=0.0934;SAS_AF=0.0573;AA=C|||;VT=SNP
8	3986820	rs60886194	A	G	100	PASS	AC=691;AF=0.137979;AN=5008;NS=2504;DP=15635;EAS_AF=0.1042;AMR_AF=0.1095;AFR_AF=0.1475;EUR_AF=0.1571;SAS_AF=0.1605;AA=A|||;VT=SNP
8	3986834	rs28442234	T	C	100	PASS	AC=915;AF=0.182708;AN=5008;NS=2504;DP=15532;EAS_AF=0.1984;AMR_AF=0.1729;AFR_AF=0.0938;EUR_AF=0.1879;SAS_AF=0.2883;AA=T|||;VT=SNP
8	3986839	rs7830969	G	C	100	PASS	AC=2135;AF=0.426318;AN=5008;NS=2504;DP=15322;EAS_AF=0.3899;AMR_AF=0.4323;AFR_AF=0.4516;EUR_AF=0.4433;SAS_AF=0.408;AA=C|||;VT=SNP
8	3987036	rs17427521	C	T	100	PASS	AC=707;AF=0.141174;AN=5008;NS=2504;DP=18422;EAS_AF=0.1052;AMR_AF=0.1138;AFR_AF=0.1573;EUR_AF=0.1571;SAS_AF=0.1595;AA=C|||;VT=SNP
8	3987053	rs3849822	G	A	100	PASS	AC=739;AF=0.147564;AN=5008;NS=2504;DP=18035;EAS_AF=0.3065;AMR_AF=0.2003;AFR_AF=0.1067;EUR_AF=0.0934;SAS_AF=0.0573;AA=G|||;VT=SNP
8	3987176	rs3849823	T	C	100	PASS	AC=748;AF=0.149361;AN=5008;NS=2504;DP=14825;EAS_AF=0.3115;AMR_AF=0.2003;AFR_AF=0.1097;EUR_AF=0.0934;SAS_AF=0.0573;AA=T|||;VT=SNP
8	3987251	rs4875288	G	A	100	PASS	AC=1943;AF=0.387979;AN=5008;NS=2504;DP=14148;EAS_AF=0.3859;AMR_AF=0.4265;AFR_AF=0.3094;EUR_AF=0.4453;SAS_AF=0.41;AA=G|||;VT=SNP
8	3987445	rs10096713	C	A	100	PASS	AC=738;AF=0.147364;AN=5008;NS=2504;DP=15287;EAS_AF=0.3046;AMR_AF=0.2032;AFR_AF=0.1067;EUR_AF=0.0924;SAS_AF=0.0573;AA=C|||;VT=SNP
8	3987473	rs62503603	G	A	100	PASS	AC=711;AF=0.141973;AN=5008;NS=2504;DP=15916;EAS_AF=0.1161;AMR_AF=0.1066;AFR_AF=0.1611;EUR_AF=0.1511;SAS_AF=0.1585;AA=G|||;VT=SNP
8	3987673	rs55685349	T	C	100	PASS	AC=706;AF=0.140974;AN=5008;NS=2504;DP=15621;EAS_AF=0.1438;AMR_AF=0.1455;AFR_AF=0.0204;EUR_AF=0.159;SAS_AF=0.2791;AA=T|||;VT=SNP
8	3987799	rs9693752	G	A	100	PASS	AC=733;AF=0.146366;AN=5008;NS=2504;DP=17411;EAS_AF=0.3006;AMR_AF=0.2017;AFR_AF=0.1067;EUR_AF=0.0924;SAS_AF=0.0573;AA=G|||;VT=SNP
8	3987816	rs17069085	T	C	100	PASS	AC=784;AF=0.15655;AN=5008;NS=2504;DP=17781;EAS_AF=0.1181;AMR_AF=0.121;AFR_AF=0.1747;EUR_AF=0.1789;SAS_AF=0.1738;AA=T|||;VT=SNP
8	3987971	rs11774739	T	C	100	PASS	AC=765;AF=0.152756;AN=5008;NS=2504;DP=15812;EAS_AF=0.1181;AMR_AF=0.1182;AFR_AF=0.1747;EUR_AF=0.166;SAS_AF=0.1697;AA=T|||;VT=SNP
8	3988220	rs10099471	G	C	100	PASS	AC=738;AF=0.147364;AN=5008;NS=2504;DP=13967;EAS_AF=0.3046;AMR_AF=0.2017;AFR_AF=0.1067;EUR_AF=0.0934;SAS_AF=0.0573;AA=G|||;VT=SNP
8	3988279	rs2407302	G	T	100	PASS	AC=1916;AF=0.382588;AN=5008;NS=2504;DP=13822;EAS_AF=0.3889;AMR_AF=0.4222;AFR_AF=0.3026;EUR_AF=0.4314;SAS_AF=0.4059;AA=G|||;VT=SNP
8	3988435	rs17069091	G	A	100	PASS	AC=1466;AF=0.292732;AN=5008;NS=2504;DP=12616;EAS_AF=0.4097;AMR_AF=0.3141;AFR_AF=0.2693;EUR_AF=0.2634;SAS_AF=0.2188;AA=G|||;VT=SNP
8	3988461	rs73176340	T	A	100	PASS	AC=737;AF=0.147165;AN=5008;NS=2504;DP=12707;EAS_AF=0.3046;AMR_AF=0.2017;AFR_AF=0.1074;EUR_AF=0.0924;SAS_AF=0.0562;AA=T|||;VT=SNP
8	3988553	rs2407303	C	G	100	PASS	AC=2102;AF=0.419728;AN=5008;NS=2504;DP=14887;EAS_AF=0.3899;AMR_AF=0.4294;AFR_AF=0.4357;EUR_AF=0.4324;SAS_AF=0.409;AA=C|||;VT=SNP
8	3988689	rs17069103	G	A	100	PASS	AC=704;AF=0.140575;AN=5008;NS=2504;DP=16483;EAS_AF=0.1012;AMR_AF=0.1124;AFR_AF=0.146;EUR_AF=0.17;SAS_AF=0.1636;AA=G|||;VT=SNP
8	3989430	rs12155795	G	A	100	PASS	AC=732;AF=0.146166;AN=5008;NS=2504;DP=13493;EAS_AF=0.3026;AMR_AF=0.2003;AFR_AF=0.1059;EUR_AF=0.0924;SAS_AF=0.0562;AA=g|||;VT=SNP
8	3989696	rs12155841	G	A	100	PASS	AC=1446;AF=0.288738;AN=5008;NS=2504;DP=12445;EAS_AF=0.4077;AMR_AF=0.3141;AFR_AF=0.2383;EUR_AF=0.2853;SAS_AF=0.2198;AA=g|||;VT=SNP
8	3989968	rs36069069	C	G	100	PASS	AC=1539;AF=0.307308;AN=5008;NS=2504;DP=16788;EAS_AF=0.2996;AMR_AF=0.2767;AFR_AF=0.2519;EUR_AF=0.34;SAS_AF=0.3783;AA=C|||;VT=SNP
8	3990357	rs2680626	G	C	100	PASS	AC=1101;AF=0.219848;AN=5008;NS=2504;DP=18023;EAS_AF=0.3095;AMR_AF=0.2767;AFR_AF=0.1823;EUR_AF=0.2097;SAS_AF=0.1483;AA=G|||;VT=SNP
8	3990379	rs2680627	G	C	100	PASS	AC=2790;AF=0.557109;AN=5008;NS=2504;DP=18896;EAS_AF=0.6062;AMR_AF=0.562;AFR_AF=0.531;EUR_AF=0.5656;SAS_AF=0.5297;AA=C|||;VT=SNP
8	3990570	rs10435672	G	A	100	PASS	AC=2214;AF=0.442093;AN=5008;NS=2504;DP=15649;EAS_AF=0.3909;AMR_AF=0.4366;AFR_AF=0.4697;EUR_AF=0.4344;SAS_AF=0.4693;AA=G|||;VT=SNP
8	3990741	rs1714745	A	T	100	PASS	AC=890;AF=0.177716;AN=5008;NS=2504;DP=16627;EAS_AF=0.3105;AMR_AF=0.2536;AFR_AF=0.1112;EUR_AF=0.1789;SAS_AF=0.0757;AA=A|||;VT=SNP
8	3990999	rs3895791	C	T	100	PASS	AC=1549;AF=0.309305;AN=5008;NS=2504;DP=16153;EAS_AF=0.2946;AMR_AF=0.281;AFR_AF=0.2466;EUR_AF=0.3529;SAS_AF=0.3845;AA=C|||;VT=SNP
8	3991083	rs918920	G	T	100	PASS	AC=2704;AF=0.539936;AN=5008;NS=2504;DP=16559;EAS_AF=0.6052;AMR_AF=0.5461;AFR_AF=0.528;EUR_AF=0.5348;SAS_AF=0.4898;AA=T|||;VT=SNP
8	3991213	rs1623221	C	T	100	PASS	AC=893;AF=0.178315;AN=5008;NS=2504;DP=17612;EAS_AF=0.3125;AMR_AF=0.2536;AFR_AF=0.112;EUR_AF=0.1779;SAS_AF=0.0767;AA=C|||;VT=SNP
8	3991424	rs28408718	T	C	100	PASS	AC=189;AF=0.0377396;AN=5008;NS=2504;DP=14163;EAS_AF=0.0417;AMR_AF=0.0259;AFR_AF=0.0726;EUR_AF=0.0278;SAS_AF=0.0051;AA=T|||;VT=SNP
8	3991457	rs28483208	G	A	100	PASS	AC=1565;AF=0.3125;AN=5008;NS=2504;DP=14720;EAS_AF=0.2946;AMR_AF=0.2795;AFR_AF=0.2315;EUR_AF=0.3688;SAS_AF=0.4059;AA=G|||;VT=SNP
8	3991799	rs13252359	C	G	100	PASS	AC=1095;AF=0.21865;AN=5008;NS=2504;DP=16835;EAS_AF=0.119;AMR_AF=0.2695;AFR_AF=0.0272;EUR_AF=0.4145;SAS_AF=0.3425;AA=C|||;VT=SNP
8	3991825	rs2680593	T	A	100	PASS	AC=894;AF=0.178514;AN=5008;NS=2504;DP=16918;EAS_AF=0.3135;AMR_AF=0.2536;AFR_AF=0.112;EUR_AF=0.1779;SAS_AF=0.0767;AA=T|||;VT=SNP
8	3992056	rs2552163	G	A	100	PASS	AC=896;AF=0.178914;AN=5008;NS=2504;DP=18807;EAS_AF=0.3145;AMR_AF=0.2536;AFR_AF=0.1127;EUR_AF=0.1779;SAS_AF=0.0767;AA=G|||;VT=SNP
8	3992185	rs2680595	T	C	100	PASS	AC=897;AF=0.179113;AN=5008;NS=2504;DP=18065;EAS_AF=0.3155;AMR_AF=0.2536;AFR_AF=0.1127;EUR_AF=0.1779;SAS_AF=0.0767;AA=T|||;VT=SNP
8	3992264	rs2552164	T	A	100	PASS	AC=897;AF=0.179113;AN=5008;NS=2504;DP=18589;EAS_AF=0.3145;AMR_AF=0.255;AFR_AF=0.1127;EUR_AF=0.1779;SAS_AF=0.0767;AA=T|||;VT=SNP
8	3992595	rs2552165	T	C	100	PASS	AC=910;AF=0.181709;AN=5008;NS=2504;DP=16289;EAS_AF=0.3145;AMR_AF=0.2608;AFR_AF=0.1218;EUR_AF=0.1759;SAS_AF=0.0757;AA=t|||;VT=SNP
8	3992617	rs56887549	A	G	100	PASS	AC=1613;AF=0.322085;AN=5008;NS=2504;DP=16697;EAS_AF=0.3016;AMR_AF=0.2839;AFR_AF=0.2542;EUR_AF=0.3728;SAS_AF=0.41;AA=a|||;VT=SNP
8	3992628	rs13252833	T	C	100	PASS	AC=651;AF=0.129992;AN=5008;NS=2504;DP=16612;EAS_AF=0.0625;AMR_AF=0.1671;AFR_AF=0.0144;EUR_AF=0.3032;SAS_AF=0.1513;AA=t|||;VT=SNP
8	3992761	rs34728015	A	G	100	PASS	AC=1598;AF=0.319089;AN=5008;NS=2504;DP=15577;EAS_AF=0.2798;AMR_AF=0.2867;AFR_AF=0.2519;EUR_AF=0.3907;SAS_AF=0.3998;AA=a|||;VT=SNP
8	3993284	rs13282148	A	T	100	PASS	AC=470;AF=0.0938498;AN=5008;NS=2504;DP=13939;EAS_AF=0.1359;AMR_AF=0.1095;AFR_AF=0.0129;EUR_AF=0.1044;SAS_AF=0.138;AA=A|||;VT=SNP
8	3993478	rs34460876	T	G	100	PASS	AC=1507;AF=0.300919;AN=5008;NS=2504;DP=15823;EAS_AF=0.2798;AMR_AF=0.2709;AFR_AF=0.2466;EUR_AF=0.3419;SAS_AF=0.3753;AA=T|||;VT=SNP
8	3993542	rs1647351	T	C	100	PASS	AC=446;AF=0.0890575;AN=5008;NS=2504;DP=14902;EAS_AF=0.0357;AMR_AF=0.1124;AFR_AF=0.0098;EUR_AF=0.2107;SAS_AF=0.1094;AA=T|||;VT=SNP
8	3993581	rs13279854	G	A	100	PASS	AC=1721;AF=0.34365;AN=5008;NS=2504;DP=15918;EAS_AF=0.2827;AMR_AF=0.2824;AFR_AF=0.407;EUR_AF=0.3419;SAS_AF=0.3661;AA=T|||;VT=SNP
8	3993586	rs1714799	G	A	100	PASS	AC=807;AF=0.161142;AN=5008;NS=2504;DP=16092;EAS_AF=0.3185;AMR_AF=0.1988;AFR_AF=0.0136;EUR_AF=0.2117;SAS_AF=0.1196;AA=G|||;VT=SNP
8	3993713	rs13252372	G	A	100	PASS	AC=1723;AF=0.34405;AN=5008;NS=2504;DP=17439;EAS_AF=0.2827;AMR_AF=0.2824;AFR_AF=0.4085;EUR_AF=0.3419;SAS_AF=0.3661;AA=G|||;VT=SNP
8	3993856	rs1714800	G	C	100	PASS	AC=3010;AF=0.601038;AN=5008;NS=2504;DP=16933;EAS_AF=0.7153;AMR_AF=0.6974;AFR_AF=0.4153;EUR_AF=0.6501;SAS_AF=0.6155;AA=G|||;VT=SNP
8	3994074	rs4436144	G	C	100	PASS	AC=1719;AF=0.343251;AN=5008;NS=2504;DP=19763;EAS_AF=0.2827;AMR_AF=0.2824;AFR_AF=0.407;EUR_AF=0.34;SAS_AF=0.3661;AA=G|||;VT=SNP
8	3994100	rs2407304	T	G	100	PASS	AC=1534;AF=0.30631;AN=5008;NS=2504;DP=20015;EAS_AF=0.2827;AMR_AF=0.2738;AFR_AF=0.2716;EUR_AF=0.34;SAS_AF=0.3661;AA=T|||;VT=SNP
8	3994182	rs2407305	C	T	100	PASS	AC=1874;AF=0.374201;AN=5008;NS=2504;DP=19090;EAS_AF=0.2837;AMR_AF=0.2925;AFR_AF=0.5159;EUR_AF=0.3429;SAS_AF=0.3661;AA=C|||;VT=SNP
8	3994313	rs7824138	A	T	100	PASS	AC=2058;AF=0.410942;AN=5008;NS=2504;DP=18470;EAS_AF=0.4018;AMR_AF=0.5;AFR_AF=0.2806;EUR_AF=0.4453;SAS_AF=0.498;AA=A|||;VT=SNP
8	3994464	rs2897641	T	A	100	PASS	AC=1880;AF=0.375399;AN=5008;NS=2504;DP=18613;EAS_AF=0.2837;AMR_AF=0.2925;AFR_AF=0.5189;EUR_AF=0.3429;SAS_AF=0.3681;AA=T|||;VT=SNP
8	3994731	rs1647354	A	G	100	PASS	AC=807;AF=0.161142;AN=5008;NS=2504;DP=17937;EAS_AF=0.3175;AMR_AF=0.196;AFR_AF=0.0136;EUR_AF=0.2127;SAS_AF=0.1217;AA=A|||;VT=SNP
8	3995772	rs78850197	C	T	100	PASS	AC=1057;AF=0.211062;AN=5008;NS=2504;DP=10378;EAS_AF=0.1171;AMR_AF=0.2968;AFR_AF=0.0348;EUR_AF=0.3718;SAS_AF=0.32;AA=C|||;VT=SNP
8	3996036	rs34153570	G	A	100	PASS	AC=1501;AF=0.29972;AN=5008;NS=2504;DP=14921;EAS_AF=0.2788;AMR_AF=0.2795;AFR_AF=0.2368;EUR_AF=0.3469;SAS_AF=0.3722;AA=G|||;VT=SNP
8	3996086	rs13275307	C	T	100	PASS	AC=1142;AF=0.228035;AN=5008;NS=2504;DP=13880;EAS_AF=0.1319;AMR_AF=0.3242;AFR_AF=0.0363;EUR_AF=0.3966;SAS_AF=0.3446;AA=C|||;VT=SNP
8	3996328	rs1647358	G	T	100	PASS	AC=936;AF=0.186901;AN=5008;NS=2504;DP=12715;EAS_AF=0.3175;AMR_AF=0.2032;AFR_AF=0.1112;EUR_AF=0.2147;SAS_AF=0.1145;AA=G|||;VT=SNP
8	3996330	rs12676159	A	G	100	PASS	AC=962;AF=0.192093;AN=5008;NS=2504;DP=12690;EAS_AF=0.2698;AMR_AF=0.1657;AFR_AF=0.2897;EUR_AF=0.0378;SAS_AF=0.1575;AA=A|||;VT=SNP
8	3996474	rs75092693	G	T	100	PASS	AC=1062;AF=0.212061;AN=5008;NS=2504;DP=14054;EAS_AF=0.122;AMR_AF=0.3084;AFR_AF=0.031;EUR_AF=0.3728;SAS_AF=0.316;AA=T|||;VT=SNP
8	3996609	rs1613021	C	T	100	PASS	AC=935;AF=0.186701;AN=5008;NS=2504;DP=14246;EAS_AF=0.3165;AMR_AF=0.2003;AFR_AF=0.1142;EUR_AF=0.2137;SAS_AF=0.1135;AA=C|||;VT=SNP
8	3996660	rs1613815	C	A	100	PASS	AC=1169;AF=0.233427;AN=5008;NS=2504;DP=14652;EAS_AF=0.3819;AMR_AF=0.2507;AFR_AF=0.1157;EUR_AF=0.3012;SAS_AF=0.1575;AA=C|||;VT=SNP
8	3996813	rs1356655	G	A	100	PASS	AC=944;AF=0.188498;AN=5008;NS=2504;DP=19863;EAS_AF=0.3175;AMR_AF=0.2061;AFR_AF=0.1127;EUR_AF=0.2217;SAS_AF=0.1115;AA=G|||;VT=SNP
8	3996957	rs76019810	G	C	100	PASS	AC=1180;AF=0.235623;AN=5008;NS=2504;DP=19073;EAS_AF=0.1349;AMR_AF=0.3415;AFR_AF=0.0401;EUR_AF=0.4076;SAS_AF=0.3517;AA=C|||;VT=SNP
8	3996983	rs73176395	G	A	100	PASS	AC=1180;AF=0.235623;AN=5008;NS=2504;DP=18649;EAS_AF=0.1349;AMR_AF=0.3415;AFR_AF=0.0401;EUR_AF=0.4076;SAS_AF=0.3517;AA=G|||;VT=SNP
8	3996986	rs3849824	G	C	100	PASS	AC=1025;AF=0.204673;AN=5008;NS=2504;DP=18609;EAS_AF=0.2817;AMR_AF=0.1671;AFR_AF=0.3268;EUR_AF=0.0378;SAS_AF=0.1585;AA=G|||;VT=SNP
8	3997034	rs76581888	T	C	100	PASS	AC=1183;AF=0.236222;AN=5008;NS=2504;DP=18239;EAS_AF=0.1349;AMR_AF=0.3444;AFR_AF=0.0393;EUR_AF=0.4085;SAS_AF=0.3528;AA=C|||;VT=SNP
8	3997037	rs75031315	T	C	100	PASS	AC=1183;AF=0.236222;AN=5008;NS=2504;DP=18247;EAS_AF=0.1349;AMR_AF=0.3444;AFR_AF=0.0393;EUR_AF=0.4085;SAS_AF=0.3528;AA=T|||;VT=SNP
8	3997124	rs73176396	G	C	100	PASS	AC=1180;AF=0.235623;AN=5008;NS=2504;DP=21570;EAS_AF=0.1349;AMR_AF=0.3415;AFR_AF=0.0401;EUR_AF=0.4076;SAS_AF=0.3517;AA=G|||;VT=SNP
8	3997134	rs3902480	A	C	100	PASS	AC=1059;AF=0.211462;AN=5008;NS=2504;DP=21859;EAS_AF=0.3075;AMR_AF=0.1772;AFR_AF=0.3283;EUR_AF=0.0388;SAS_AF=0.1564;AA=A|||;VT=SNP
8	3997210	rs73176398	T	G	100	PASS	AC=1180;AF=0.235623;AN=5008;NS=2504;DP=21221;EAS_AF=0.1349;AMR_AF=0.3415;AFR_AF=0.0401;EUR_AF=0.4076;SAS_AF=0.3517;AA=G|||;VT=SNP
8	3997289	rs13259316	T	G	100	PASS	AC=1178;AF=0.235224;AN=5008;NS=2504;DP=21525;EAS_AF=0.1349;AMR_AF=0.3401;AFR_AF=0.0393;EUR_AF=0.4076;SAS_AF=0.3517;AA=G|||;VT=SNP
8	3997306	rs13248800	G	A	100	PASS	AC=1158;AF=0.23123;AN=5008;NS=2504;DP=21228;EAS_AF=0.1349;AMR_AF=0.3415;AFR_AF=0.0242;EUR_AF=0.4066;SAS_AF=0.3517;AA=G|||;VT=SNP
8	3997377	rs13259627	T	C	100	PASS	AC=1177;AF=0.235024;AN=5008;NS=2504;DP=19273;EAS_AF=0.1339;AMR_AF=0.3415;AFR_AF=0.0401;EUR_AF=0.4066;SAS_AF=0.3507;AA=T|||;VT=SNP
8	3997411	rs73178305	A	T	100	PASS	AC=1177;AF=0.235024;AN=5008;NS=2504;DP=18973;EAS_AF=0.1339;AMR_AF=0.3415;AFR_AF=0.0401;EUR_AF=0.4056;SAS_AF=0.3517;AA=T|||;VT=SNP
8	3997415	rs13259870	T	G	100	PASS	AC=1177;AF=0.235024;AN=5008;NS=2504;DP=18859;EAS_AF=0.1339;AMR_AF=0.3415;AFR_AF=0.0401;EUR_AF=0.4056;SAS_AF=0.3517;AA=T|||;VT=SNP
8	3997475	rs13249181	G	T	100	PASS	AC=1152;AF=0.230032;AN=5008;NS=2504;DP=18423;EAS_AF=0.1329;AMR_AF=0.3386;AFR_AF=0.0401;EUR_AF=0.4006;SAS_AF=0.3344;AA=T|||;VT=SNP
8	3997605	rs77245129	T	G	100	PASS	AC=1115;AF=0.222644;AN=5008;NS=2504;DP=17947;EAS_AF=0.124;AMR_AF=0.3242;AFR_AF=0.0386;EUR_AF=0.3907;SAS_AF=0.3282;AA=T|||;VT=SNP
8	3997855	rs2680608	C	G	100	PASS	AC=963;AF=0.192292;AN=5008;NS=2504;DP=16573;EAS_AF=0.3194;AMR_AF=0.2075;AFR_AF=0.1233;EUR_AF=0.2187;SAS_AF=0.1166;AA=C|||;VT=SNP
8	3998147	rs34658977	G	A	100	PASS	AC=1156;AF=0.230831;AN=5008;NS=2504;DP=17481;EAS_AF=0.1339;AMR_AF=0.3415;AFR_AF=0.0401;EUR_AF=0.4036;SAS_AF=0.3323;AA=G|||;VT=SNP
8	3998284	rs34701631	C	A	100	PASS	AC=1160;AF=0.231629;AN=5008;NS=2504;DP=16626;EAS_AF=0.1369;AMR_AF=0.3401;AFR_AF=0.0401;EUR_AF=0.4066;SAS_AF=0.3313;AA=C|||;VT=SNP
8	3998322	rs35005672	T	G	100	PASS	AC=1160;AF=0.231629;AN=5008;NS=2504;DP=15420;EAS_AF=0.1349;AMR_AF=0.3415;AFR_AF=0.0378;EUR_AF=0.4076;SAS_AF=0.3344;AA=T|||;VT=SNP
8	3998327	rs36077441	G	A	100	PASS	AC=1163;AF=0.232228;AN=5008;NS=2504;DP=15398;EAS_AF=0.1359;AMR_AF=0.3401;AFR_AF=0.0401;EUR_AF=0.4076;SAS_AF=0.3344;AA=G|||;VT=SNP
8	3998391	rs1647360	G	C	100	PASS	AC=960;AF=0.191693;AN=5008;NS=2504;DP=16538;EAS_AF=0.2956;AMR_AF=0.1988;AFR_AF=0.1475;EUR_AF=0.2117;SAS_AF=0.1186;AA=G|||;VT=SNP
8	3998417	rs35738022	G	T	100	PASS	AC=1138;AF=0.227236;AN=5008;NS=2504;DP=17166;EAS_AF=0.1349;AMR_AF=0.3415;AFR_AF=0.0212;EUR_AF=0.4076;SAS_AF=0.3344;AA=G|||;VT=SNP
8	3998476	rs35993122	C	G	100	PASS	AC=1163;AF=0.232228;AN=5008;NS=2504;DP=18297;EAS_AF=0.1349;AMR_AF=0.3415;AFR_AF=0.0401;EUR_AF=0.4076;SAS_AF=0.3344;AA=G|||;VT=SNP
8	3998555	rs17069121	G	A	100	PASS	AC=793;AF=0.158347;AN=5008;NS=2504;DP=18487;EAS_AF=0.122;AMR_AF=0.1354;AFR_AF=0.1573;EUR_AF=0.1849;SAS_AF=0.1861;AA=G|||;VT=SNP
8	3998607	rs34665711	C	G	100	PASS	AC=1163;AF=0.232228;AN=5008;NS=2504;DP=18544;EAS_AF=0.1349;AMR_AF=0.3415;AFR_AF=0.0401;EUR_AF=0.4076;SAS_AF=0.3344;AA=G|||;VT=SNP
8	3998644	rs67459790	T	A	100	PASS	AC=1163;AF=0.232228;AN=5008;NS=2504;DP=18372;EAS_AF=0.1349;AMR_AF=0.3415;AFR_AF=0.0401;EUR_AF=0.4076;SAS_AF=0.3344;AA=C|||;VT=SNP
8	3998672	rs34695833	A	G	100	PASS	AC=1162;AF=0.232029;AN=5008;NS=2504;DP=17882;EAS_AF=0.1339;AMR_AF=0.3415;AFR_AF=0.0393;EUR_AF=0.4085;SAS_AF=0.3344;AA=a|||;VT=SNP
8	3998741	rs35974526	C	G	100	PASS	AC=1165;AF=0.232628;AN=5008;NS=2504;DP=17299;EAS_AF=0.1359;AMR_AF=0.3415;AFR_AF=0.0401;EUR_AF=0.4076;SAS_AF=0.3354;AA=c|||;VT=SNP
8	3998762	rs36092596	G	A	100	PASS	AC=1166;AF=0.232827;AN=5008;NS=2504;DP=17652;EAS_AF=0.1359;AMR_AF=0.3415;AFR_AF=0.0401;EUR_AF=0.4085;SAS_AF=0.3354;AA=G|||;VT=SNP
8	3998797	rs34159115	T	C	100	PASS	AC=1165;AF=0.232628;AN=5008;NS=2504;DP=17905;EAS_AF=0.1359;AMR_AF=0.3415;AFR_AF=0.0393;EUR_AF=0.4085;SAS_AF=0.3354;AA=C|||;VT=SNP
8	3998815	rs34729161	G	A	100	PASS	AC=1171;AF=0.233826;AN=5008;NS=2504;DP=18113;EAS_AF=0.1359;AMR_AF=0.3429;AFR_AF=0.0431;EUR_AF=0.4085;SAS_AF=0.3354;AA=G|||;VT=SNP
8	3998873	rs35766022	C	T	100	PASS	AC=1167;AF=0.233027;AN=5008;NS=2504;DP=19738;EAS_AF=0.1359;AMR_AF=0.3429;AFR_AF=0.0401;EUR_AF=0.4085;SAS_AF=0.3354;AA=T|||;VT=SNP
8	3998888	rs7817129	T	C	100	PASS	AC=1533;AF=0.30611;AN=5008;NS=2504;DP=20083;EAS_AF=0.2867;AMR_AF=0.2738;AFR_AF=0.2587;EUR_AF=0.3419;SAS_AF=0.3763;AA=t|||;VT=SNP
8	3998960	rs34558972	G	C	100	PASS	AC=1166;AF=0.232827;AN=5008;NS=2504;DP=20767;EAS_AF=0.1349;AMR_AF=0.3429;AFR_AF=0.0401;EUR_AF=0.4076;SAS_AF=0.3364;AA=g|||;VT=SNP
8	3998980	rs34107765	C	A	100	PASS	AC=1166;AF=0.232827;AN=5008;NS=2504;DP=20681;EAS_AF=0.1349;AMR_AF=0.3429;AFR_AF=0.0401;EUR_AF=0.4076;SAS_AF=0.3364;AA=c|||;VT=SNP
8	3999033	rs34149939	A	C	100	PASS	AC=1167;AF=0.233027;AN=5008;NS=2504;DP=19629;EAS_AF=0.1349;AMR_AF=0.3429;AFR_AF=0.0401;EUR_AF=0.4076;SAS_AF=0.3374;AA=A|||;VT=SNP
8	3999102	rs35314379	T	C	100	PASS	AC=1161;AF=0.231829;AN=5008;NS=2504;DP=18574;EAS_AF=0.1339;AMR_AF=0.3415;AFR_AF=0.0401;EUR_AF=0.4076;SAS_AF=0.3333;AA=C|||;VT=SNP
8	3999117	rs34825041	A	G	100	PASS	AC=1163;AF=0.232228;AN=5008;NS=2504;DP=18319;EAS_AF=0.1359;AMR_AF=0.3401;AFR_AF=0.0401;EUR_AF=0.4066;SAS_AF=0.3354;AA=A|||;VT=SNP
8	3999374	rs13270835	C	T	100	PASS	AC=1164;AF=0.232428;AN=5008;NS=2504;DP=18115;EAS_AF=0.1359;AMR_AF=0.3415;AFR_AF=0.0401;EUR_AF=0.4076;SAS_AF=0.3344;AA=C|||;VT=SNP
8	3999510	rs7843132	C	G	100	PASS	AC=920;AF=0.183706;AN=5008;NS=2504;DP=15341;EAS_AF=0.2877;AMR_AF=0.1628;AFR_AF=0.2383;EUR_AF=0.0338;SAS_AF=0.1718;AA=C|||;VT=SNP
8	3999648	rs7830462	T	C	100	PASS	AC=1008;AF=0.201278;AN=5008;NS=2504;DP=17519;EAS_AF=0.2887;AMR_AF=0.1657;AFR_AF=0.3041;EUR_AF=0.0338;SAS_AF=0.1697;AA=T|||;VT=SNP
8	3999652	rs13278635	C	A	100	PASS	AC=1152;AF=0.230032;AN=5008;NS=2504;DP=17643;EAS_AF=0.1339;AMR_AF=0.3372;AFR_AF=0.0401;EUR_AF=0.4036;SAS_AF=0.3313;AA=C|||;VT=SNP
8	3999757	rs73178335	T	G	100	PASS	AC=1161;AF=0.231829;AN=5008;NS=2504;DP=16829;EAS_AF=0.1349;AMR_AF=0.3415;AFR_AF=0.0393;EUR_AF=0.4066;SAS_AF=0.3344;AA=T|||;VT=SNP
8	3999784	rs35155583	C	A	100	PASS	AC=1158;AF=0.23123;AN=5008;NS=2504;DP=16587;EAS_AF=0.1349;AMR_AF=0.3357;AFR_AF=0.0401;EUR_AF=0.4076;SAS_AF=0.3333;AA=A|||;VT=SNP
8	3999792	rs35584635	C	G	100	PASS	AC=1158;AF=0.23123;AN=5008;NS=2504;DP=16612;EAS_AF=0.1349;AMR_AF=0.3357;AFR_AF=0.0401;EUR_AF=0.4076;SAS_AF=0.3333;AA=c|||;VT=SNP
8	3999802	rs1647362	G	T	100	PASS	AC=929;AF=0.185503;AN=5008;NS=2504;DP=16696;EAS_AF=0.2966;AMR_AF=0.2075;AFR_AF=0.1195;EUR_AF=0.2137;SAS_AF=0.1155;AA=G|||;VT=SNP
8	3999862	rs34474033	G	C	100	PASS	AC=1161;AF=0.231829;AN=5008;NS=2504;DP=16300;EAS_AF=0.1349;AMR_AF=0.3401;AFR_AF=0.0401;EUR_AF=0.4076;SAS_AF=0.3333;AA=C|||;VT=SNP
8	3999950	rs115208748	A	G	100	PASS	AC=1146;AF=0.228834;AN=5008;NS=2504;DP=16441;EAS_AF=0.1319;AMR_AF=0.3372;AFR_AF=0.0416;EUR_AF=0.3986;SAS_AF=0.3303;AA=G|||;VT=SNP
8	4000060	rs9314519	A	G	100	PASS	AC=1526;AF=0.304712;AN=5008;NS=2504;DP=19342;EAS_AF=0.2847;AMR_AF=0.2723;AFR_AF=0.2549;EUR_AF=0.3439;SAS_AF=0.3753;AA=A|||;VT=SNP
8	4000108	rs34851966	G	A	100	PASS	AC=1163;AF=0.232228;AN=5008;NS=2504;DP=18444;EAS_AF=0.1349;AMR_AF=0.3429;AFR_AF=0.0401;EUR_AF=0.4076;SAS_AF=0.3333;AA=G|||;VT=SNP
8	4000120	rs34358453	T	A	100	PASS	AC=1161;AF=0.231829;AN=5008;NS=2504;DP=18348;EAS_AF=0.1339;AMR_AF=0.3415;AFR_AF=0.0401;EUR_AF=0.4076;SAS_AF=0.3333;AA=t|||;VT=SNP
8	4000147	rs34972501	T	G	100	PASS	AC=1163;AF=0.232228;AN=5008;NS=2504;DP=17897;EAS_AF=0.1349;AMR_AF=0.3429;AFR_AF=0.0401;EUR_AF=0.4076;SAS_AF=0.3333;AA=G|||;VT=SNP
8	4000187	rs75702956	C	G	100	PASS	AC=1163;AF=0.232228;AN=5008;NS=2504;DP=16868;EAS_AF=0.1349;AMR_AF=0.3429;AFR_AF=0.0401;EUR_AF=0.4066;SAS_AF=0.3344;AA=C|||;VT=SNP
8	4000189	rs77567688	G	T	100	PASS	AC=1162;AF=0.232029;AN=5008;NS=2504;DP=16630;EAS_AF=0.1349;AMR_AF=0.3415;AFR_AF=0.0393;EUR_AF=0.4076;SAS_AF=0.3344;AA=G|||;VT=SNP
8	4000267	rs17069130	T	C	100	PASS	AC=1394;AF=0.278355;AN=5008;NS=2504;DP=17734;EAS_AF=0.1359;AMR_AF=0.3458;AFR_AF=0.2126;EUR_AF=0.4076;SAS_AF=0.3333;AA=T|||;VT=SNP
8	4000342	rs35200341	G	T	100	PASS	AC=1157;AF=0.23103;AN=5008;NS=2504;DP=17961;EAS_AF=0.1359;AMR_AF=0.3386;AFR_AF=0.0393;EUR_AF=0.4036;SAS_AF=0.3344;AA=T|||;VT=SNP
8	4000385	rs73506957	T	C	100	PASS	AC=1006;AF=0.200879;AN=5008;NS=2504;DP=18680;EAS_AF=0.2877;AMR_AF=0.1657;AFR_AF=0.3033;EUR_AF=0.0338;SAS_AF=0.1697;AA=T|||;VT=SNP
8	4000417	rs35510694	C	T	100	PASS	AC=1163;AF=0.232228;AN=5008;NS=2504;DP=19109;EAS_AF=0.1359;AMR_AF=0.3415;AFR_AF=0.0401;EUR_AF=0.4066;SAS_AF=0.3344;AA=T|||;VT=SNP
8	4000439	rs10503235	G	C	100	PASS	AC=1009;AF=0.201478;AN=5008;NS=2504;DP=18194;EAS_AF=0.2907;AMR_AF=0.1671;AFR_AF=0.3026;EUR_AF=0.0338;SAS_AF=0.1697;AA=G|||;VT=SNP
8	4000449	rs71523609	G	A	100	PASS	AC=1138;AF=0.227236;AN=5008;NS=2504;DP=17946;EAS_AF=0.1359;AMR_AF=0.3386;AFR_AF=0.0242;EUR_AF=0.4066;SAS_AF=0.3323;AA=G|||;VT=SNP
8	4000705	rs36039142	A	C	100	PASS	AC=1156;AF=0.230831;AN=5008;NS=2504;DP=17999;EAS_AF=0.1339;AMR_AF=0.3372;AFR_AF=0.0401;EUR_AF=0.4056;SAS_AF=0.3333;AA=a|||;VT=SNP
8	4000751	rs35266565	C	A	100	PASS	AC=1157;AF=0.23103;AN=5008;NS=2504;DP=18405;EAS_AF=0.1349;AMR_AF=0.3372;AFR_AF=0.0401;EUR_AF=0.4056;SAS_AF=0.3333;AA=C|||;VT=SNP
8	4000814	rs35325806	C	A	100	PASS	AC=1157;AF=0.23103;AN=5008;NS=2504;DP=18795;EAS_AF=0.1349;AMR_AF=0.3372;AFR_AF=0.0401;EUR_AF=0.4056;SAS_AF=0.3333;AA=C|||;VT=SNP
8	4001075	rs13263236	T	G	100	PASS	AC=1142;AF=0.228035;AN=5008;NS=2504;DP=15570;EAS_AF=0.1329;AMR_AF=0.3343;AFR_AF=0.0393;EUR_AF=0.3996;SAS_AF=0.3292;AA=T|||;VT=SNP
8	4001080	rs112874447	C	T	100	PASS	AC=1142;AF=0.228035;AN=5008;NS=2504;DP=15632;EAS_AF=0.1329;AMR_AF=0.3343;AFR_AF=0.0393;EUR_AF=0.3996;SAS_AF=0.3292;AA=T|||;VT=SNP
8	4001152	rs13255983	A	C	100	PASS	AC=1156;AF=0.230831;AN=5008;NS=2504;DP=16995;EAS_AF=0.1349;AMR_AF=0.3372;AFR_AF=0.0393;EUR_AF=0.4036;SAS_AF=0.3354;AA=C|||;VT=SNP
8	4001173	rs13254939	C	G	100	PASS	AC=1155;AF=0.230631;AN=5008;NS=2504;DP=16886;EAS_AF=0.1349;AMR_AF=0.3372;AFR_AF=0.0393;EUR_AF=0.4026;SAS_AF=0.3354;AA=G|||;VT=SNP
8	4001187	rs13252905	G	A	100	PASS	AC=1156;AF=0.230831;AN=5008;NS=2504;DP=16671;EAS_AF=0.1349;AMR_AF=0.3372;AFR_AF=0.0393;EUR_AF=0.4036;SAS_AF=0.3354;AA=G|||;VT=SNP
8	4001234	rs61316323	G	C	100	PASS	AC=963;AF=0.192292;AN=5008;NS=2504;DP=16641;EAS_AF=0.2579;AMR_AF=0.1628;AFR_AF=0.2965;EUR_AF=0.0338;SAS_AF=0.1677;AA=G|||;VT=SNP
8	4001269	rs13253149	G	A	100	PASS	AC=1157;AF=0.23103;AN=5008;NS=2504;DP=16807;EAS_AF=0.1349;AMR_AF=0.3372;AFR_AF=0.0401;EUR_AF=0.4046;SAS_AF=0.3344;AA=G|||;VT=SNP
8	4001338	rs13264106	T	G	100	PASS	AC=1157;AF=0.23103;AN=5008;NS=2504;DP=16021;EAS_AF=0.1329;AMR_AF=0.3357;AFR_AF=0.0401;EUR_AF=0.4076;SAS_AF=0.3344;AA=T|||;VT=SNP
8	4001405	rs6982149	G	C	100	PASS	AC=1002;AF=0.20008;AN=5008;NS=2504;DP=16358;EAS_AF=0.2659;AMR_AF=0.1614;AFR_AF=0.3192;EUR_AF=0.0328;SAS_AF=0.1708;AA=G|||;VT=SNP
8	4001462	rs10102285	G	A	100	PASS	AC=668;AF=0.133387;AN=5008;NS=2504;DP=16879;EAS_AF=0.1637;AMR_AF=0.1225;AFR_AF=0.0976;EUR_AF=0.1203;SAS_AF=0.1718;AA=G|||;VT=SNP
8	4001480	rs35354756	C	A	100	PASS	AC=1162;AF=0.232029;AN=5008;NS=2504;DP=16561;EAS_AF=0.1369;AMR_AF=0.3386;AFR_AF=0.0401;EUR_AF=0.4066;SAS_AF=0.3344;AA=C|||;VT=SNP
8	4001687	rs13261303	G	A	100	PASS	AC=1155;AF=0.230631;AN=5008;NS=2504;DP=17507;EAS_AF=0.1369;AMR_AF=0.3429;AFR_AF=0.0242;EUR_AF=0.4155;SAS_AF=0.3364;AA=G|||;VT=SNP
8	4001874	rs13261894	G	A	100	PASS	AC=1180;AF=0.235623;AN=5008;NS=2504;DP=18419;EAS_AF=0.1409;AMR_AF=0.3429;AFR_AF=0.0401;EUR_AF=0.4155;SAS_AF=0.3364;AA=G|||;VT=SNP
8	4001975	rs34311916	C	G	100	PASS	AC=1209;AF=0.241414;AN=5008;NS=2504;DP=18627;EAS_AF=0.1409;AMR_AF=0.3559;AFR_AF=0.0424;EUR_AF=0.4314;SAS_AF=0.3374;AA=G|||;VT=SNP
8	4002017	rs13262439	G	A	100	PASS	AC=1180;AF=0.235623;AN=5008;NS=2504;DP=17337;EAS_AF=0.1409;AMR_AF=0.3429;AFR_AF=0.0401;EUR_AF=0.4155;SAS_AF=0.3364;AA=G|||;VT=SNP
8	4002031	rs1613009	A	G	100	PASS	AC=911;AF=0.181909;AN=5008;NS=2504;DP=17016;EAS_AF=0.3224;AMR_AF=0.2075;AFR_AF=0.0772;EUR_AF=0.2207;SAS_AF=0.1207;AA=A|||;VT=SNP
8	4002165	rs4335139	A	G	100	PASS	AC=1605;AF=0.320487;AN=5008;NS=2504;DP=16851;EAS_AF=0.2867;AMR_AF=0.2723;AFR_AF=0.323;EUR_AF=0.33;SAS_AF=0.3763;AA=A|||;VT=SNP
8	4002206	rs13263023	G	A	100	PASS	AC=1179;AF=0.235423;AN=5008;NS=2504;DP=16781;EAS_AF=0.1409;AMR_AF=0.3415;AFR_AF=0.0401;EUR_AF=0.4155;SAS_AF=0.3364;AA=G|||;VT=SNP
8	4002220	rs13263032	G	A	100	PASS	AC=1178;AF=0.235224;AN=5008;NS=2504;DP=16779;EAS_AF=0.1409;AMR_AF=0.3401;AFR_AF=0.0401;EUR_AF=0.4155;SAS_AF=0.3364;AA=G|||;VT=SNP
8	4002308	rs34262684	G	A	100	PASS	AC=1169;AF=0.233427;AN=5008;NS=2504;DP=16715;EAS_AF=0.1409;AMR_AF=0.3401;AFR_AF=0.0416;EUR_AF=0.4066;SAS_AF=0.3344;AA=G|||;VT=SNP
8	4002653	rs10503236	A	G	100	PASS	AC=1059;AF=0.211462;AN=5008;NS=2504;DP=15559;EAS_AF=0.2788;AMR_AF=0.17;AFR_AF=0.348;EUR_AF=0.0348;SAS_AF=0.1687;AA=A|||;VT=SNP
8	4002844	rs1647363	T	C	100	PASS	AC=948;AF=0.189297;AN=5008;NS=2504;DP=14466;EAS_AF=0.3016;AMR_AF=0.1988;AFR_AF=0.1301;EUR_AF=0.2197;SAS_AF=0.1155;AA=T|||;VT=SNP
8	4002882	rs13254340	G	C	100	PASS	AC=1159;AF=0.23143;AN=5008;NS=2504;DP=15664;EAS_AF=0.1409;AMR_AF=0.3444;AFR_AF=0.0219;EUR_AF=0.4155;SAS_AF=0.3384;AA=G|||;VT=SNP
8	4003170	rs7824291	C	G	100	PASS	AC=1519;AF=0.303315;AN=5008;NS=2504;DP=17105;EAS_AF=0.2937;AMR_AF=0.268;AFR_AF=0.2549;EUR_AF=0.331;SAS_AF=0.3753;AA=C|||;VT=SNP
8	4003216	rs1519177	C	T	100	PASS	AC=941;AF=0.187899;AN=5008;NS=2504;DP=16541;EAS_AF=0.2976;AMR_AF=0.1988;AFR_AF=0.1278;EUR_AF=0.2187;SAS_AF=0.1166;AA=C|||;VT=SNP
8	4003469	rs34700850	C	T	100	PASS	AC=1185;AF=0.236621;AN=5008;NS=2504;DP=20403;EAS_AF=0.1409;AMR_AF=0.3415;AFR_AF=0.053;EUR_AF=0.4066;SAS_AF=0.3344;AA=C|||;VT=SNP
8	4003491	rs1714812	T	C	100	PASS	AC=946;AF=0.188898;AN=5008;NS=2504;DP=19976;EAS_AF=0.3006;AMR_AF=0.1974;AFR_AF=0.1293;EUR_AF=0.2197;SAS_AF=0.1166;AA=t|||;VT=SNP
8	4003503	rs34627774	G	T	100	PASS	AC=563;AF=0.11242;AN=5008;NS=2504;DP=19757;EAS_AF=0.1409;AMR_AF=0.111;AFR_AF=0.0204;EUR_AF=0.1282;SAS_AF=0.1922;AA=G|||;VT=SNP
8	4003561	rs1714813	A	C	100	PASS	AC=944;AF=0.188498;AN=5008;NS=2504;DP=18926;EAS_AF=0.3026;AMR_AF=0.1974;AFR_AF=0.1248;EUR_AF=0.2197;SAS_AF=0.1186;AA=A|||;VT=SNP
8	4003584	rs11779175	T	C	100	PASS	AC=2780;AF=0.555112;AN=5008;NS=2504;DP=18754;EAS_AF=0.4504;AMR_AF=0.6196;AFR_AF=0.3222;EUR_AF=0.7545;SAS_AF=0.727;AA=T|||;VT=SNP
8	4003808	rs11782326	G	A	100	PASS	AC=1523;AF=0.304113;AN=5008;NS=2504;DP=19068;EAS_AF=0.2996;AMR_AF=0.2709;AFR_AF=0.2481;EUR_AF=0.333;SAS_AF=0.3783;AA=G|||;VT=SNP
8	4003809	rs13264213	G	A	100	PASS	AC=1200;AF=0.239617;AN=5008;NS=2504;DP=19014;EAS_AF=0.1429;AMR_AF=0.3458;AFR_AF=0.053;EUR_AF=0.4145;SAS_AF=0.3364;AA=G|||;VT=SNP
8	4004191	rs1714817	T	C	100	PASS	AC=931;AF=0.185903;AN=5008;NS=2504;DP=10475;EAS_AF=0.3056;AMR_AF=0.1859;AFR_AF=0.1256;EUR_AF=0.2038;SAS_AF=0.1258;AA=T|||;VT=SNP
8	4004787	rs77234576	T	C	100	PASS	AC=574;AF=0.114617;AN=5008;NS=2504;DP=18808;EAS_AF=0.2847;AMR_AF=0.1499;AFR_AF=0.0499;EUR_AF=0.0199;SAS_AF=0.0992;AA=T|||;VT=SNP
8	4005021	rs6989761	T	C	100	PASS	AC=1494;AF=0.298323;AN=5008;NS=2504;DP=20550;EAS_AF=0.3105;AMR_AF=0.2781;AFR_AF=0.1884;EUR_AF=0.3499;SAS_AF=0.3957;AA=T|||;VT=SNP
8	4005375	rs10112217	A	G	100	PASS	AC=2327;AF=0.464657;AN=5008;NS=2504;DP=18406;EAS_AF=0.4435;AMR_AF=0.5403;AFR_AF=0.4281;EUR_AF=0.4592;SAS_AF=0.4877;AA=a|||;VT=SNP
8	4005473	rs1647367	A	G	100	PASS	AC=3157;AF=0.630391;AN=5008;NS=2504;DP=17974;EAS_AF=0.7282;AMR_AF=0.6974;AFR_AF=0.5113;EUR_AF=0.6561;SAS_AF=0.6166;AA=A|||;VT=SNP
8	4005670	rs1714820	G	A	100	PASS	AC=848;AF=0.169329;AN=5008;NS=2504;DP=19589;EAS_AF=0.2857;AMR_AF=0.1657;AFR_AF=0.084;EUR_AF=0.2038;SAS_AF=0.1319;AA=G|||;VT=SNP
8	4005703	rs76883664	G	A	100	PASS	AC=479;AF=0.095647;AN=5008;NS=2504;DP=18841;EAS_AF=0.249;AMR_AF=0.147;AFR_AF=0.0068;EUR_AF=0.0199;SAS_AF=0.0992;AA=G|||;VT=SNP
8	4005832	rs56283507	T	C	100	PASS	AC=1418;AF=0.283147;AN=5008;NS=2504;DP=16563;EAS_AF=0.2708;AMR_AF=0.268;AFR_AF=0.1884;EUR_AF=0.336;SAS_AF=0.3804;AA=T|||;VT=SNP
8	4005850	rs56340973	T	C	100	PASS	AC=1455;AF=0.290535;AN=5008;NS=2504;DP=15294;EAS_AF=0.2808;AMR_AF=0.2695;AFR_AF=0.2012;EUR_AF=0.336;SAS_AF=0.3896;AA=T|||;VT=SNP
8	4006060	rs9650480	G	C	100	PASS	AC=3149;AF=0.628794;AN=5008;NS=2504;DP=20728;EAS_AF=0.7292;AMR_AF=0.7017;AFR_AF=0.4932;EUR_AF=0.662;SAS_AF=0.6227;AA=G|||;VT=SNP
8	4006108	rs9650481	C	G	100	PASS	AC=847;AF=0.169129;AN=5008;NS=2504;DP=19667;EAS_AF=0.2847;AMR_AF=0.1671;AFR_AF=0.0832;EUR_AF=0.2028;SAS_AF=0.1329;AA=G|||;VT=SNP
8	4006173	rs57196944	T	A	100	PASS	AC=920;AF=0.183706;AN=5008;NS=2504;DP=16693;EAS_AF=0.251;AMR_AF=0.1671;AFR_AF=0.3018;EUR_AF=0.0258;SAS_AF=0.1288;AA=C|||;VT=SNP
8	4006192	rs9650482	C	T	100	PASS	AC=845;AF=0.16873;AN=5008;NS=2504;DP=16302;EAS_AF=0.2847;AMR_AF=0.1657;AFR_AF=0.084;EUR_AF=0.2008;SAS_AF=0.1329;AA=C|||;VT=SNP
8	4006233	rs10100901	G	C	100	PASS	AC=1243;AF=0.248203;AN=5008;NS=2504;DP=17421;EAS_AF=0.1716;AMR_AF=0.3646;AFR_AF=0.0227;EUR_AF=0.4324;SAS_AF=0.3599;AA=G|||;VT=SNP
8	4006364	rs4875087	G	C	100	PASS	AC=2256;AF=0.450479;AN=5008;NS=2504;DP=19969;EAS_AF=0.4792;AMR_AF=0.5346;AFR_AF=0.205;EUR_AF=0.6352;SAS_AF=0.5031;AA=G|||;VT=SNP
8	4006371	rs58582366	G	A	100	PASS	AC=905;AF=0.180711;AN=5008;NS=2504;DP=20398;EAS_AF=0.25;AMR_AF=0.1671;AFR_AF=0.298;EUR_AF=0.0258;SAS_AF=0.1196;AA=G|||;VT=SNP
8	4006602	rs1647368	C	A	100	PASS	AC=846;AF=0.16893;AN=5008;NS=2504;DP=16566;EAS_AF=0.2817;AMR_AF=0.1671;AFR_AF=0.0847;EUR_AF=0.2038;SAS_AF=0.1319;AA=C|||;VT=SNP
8	4006726	rs7000155	T	C	100	PASS	AC=2363;AF=0.471845;AN=5008;NS=2504;DP=15772;EAS_AF=0.5198;AMR_AF=0.438;AFR_AF=0.5144;EUR_AF=0.3628;SAS_AF=0.501;AA=T|||;VT=SNP
8	4006765	rs1647369	C	G	100	PASS	AC=850;AF=0.169728;AN=5008;NS=2504;DP=16609;EAS_AF=0.2857;AMR_AF=0.1671;AFR_AF=0.0847;EUR_AF=0.2038;SAS_AF=0.1319;AA=C|||;VT=SNP
8	4006968	rs77538571	C	G	100	PASS	AC=467;AF=0.0932508;AN=5008;NS=2504;DP=18025;EAS_AF=0.25;AMR_AF=0.147;AFR_AF=0.0061;EUR_AF=0.0189;SAS_AF=0.0879;AA=C|||;VT=SNP
8	4007069	rs7000720	T	C	100	PASS	AC=2368;AF=0.472843;AN=5008;NS=2504;DP=17292;EAS_AF=0.5208;AMR_AF=0.438;AFR_AF=0.5174;EUR_AF=0.3628;SAS_AF=0.501;AA=T|||;VT=SNP
8	4007211	rs1714711	A	C	100	PASS	AC=1813;AF=0.362021;AN=5008;NS=2504;DP=19226;EAS_AF=0.5595;AMR_AF=0.3444;AFR_AF=0.1082;EUR_AF=0.4274;SAS_AF=0.4468;AA=A|||;VT=SNP
8	4007267	rs4875289	G	C	100	PASS	AC=1299;AF=0.259385;AN=5008;NS=2504;DP=20394;EAS_AF=0.1657;AMR_AF=0.3646;AFR_AF=0.0726;EUR_AF=0.4324;SAS_AF=0.3558;AA=G|||;VT=SNP
8	4007503	rs4875290	C	A	100	PASS	AC=1314;AF=0.26238;AN=5008;NS=2504;DP=19674;EAS_AF=0.1657;AMR_AF=0.3646;AFR_AF=0.0825;EUR_AF=0.4324;SAS_AF=0.3579;AA=C|||;VT=SNP
8	4007566	rs4875291	C	T	100	PASS	AC=1235;AF=0.246605;AN=5008;NS=2504;DP=21169;EAS_AF=0.1637;AMR_AF=0.3646;AFR_AF=0.0242;EUR_AF=0.4324;SAS_AF=0.3579;AA=C|||;VT=SNP
8	4008027	rs57428505	G	C	100	PASS	AC=1663;AF=0.332069;AN=5008;NS=2504;DP=18967;EAS_AF=0.2897;AMR_AF=0.2839;AFR_AF=0.3328;EUR_AF=0.3449;SAS_AF=0.3957;AA=G|||;VT=SNP
8	4008566	rs4875292	G	T	100	PASS	AC=1321;AF=0.263778;AN=5008;NS=2504;DP=17875;EAS_AF=0.1677;AMR_AF=0.3602;AFR_AF=0.0817;EUR_AF=0.4284;SAS_AF=0.3712;AA=g|||;VT=SNP
8	4008571	rs1714727	A	G	100	PASS	AC=1105;AF=0.220647;AN=5008;NS=2504;DP=17795;EAS_AF=0.4028;AMR_AF=0.2406;AFR_AF=0.0325;EUR_AF=0.3161;SAS_AF=0.1748;AA=A|||;VT=SNP
8	4008624	rs7010638	T	A	100	PASS	AC=1440;AF=0.28754;AN=5008;NS=2504;DP=17310;EAS_AF=0.1806;AMR_AF=0.2233;AFR_AF=0.4206;EUR_AF=0.2177;SAS_AF=0.3354;AA=A|||;VT=SNP
8	4008645	rs58069094	T	C	100	PASS	AC=1064;AF=0.21246;AN=5008;NS=2504;DP=17187;EAS_AF=0.1538;AMR_AF=0.2032;AFR_AF=0.1755;EUR_AF=0.2167;SAS_AF=0.3252;AA=C|||;VT=SNP
8	4008773	rs4875293	C	A	100	PASS	AC=725;AF=0.144768;AN=5008;NS=2504;DP=17663;EAS_AF=0.1339;AMR_AF=0.17;AFR_AF=0.0182;EUR_AF=0.3201;SAS_AF=0.1288;AA=C|||;VT=SNP
8	4008816	rs3849825	T	G	100	PASS	AC=1274;AF=0.254393;AN=5008;NS=2504;DP=17587;EAS_AF=0.1706;AMR_AF=0.3674;AFR_AF=0.025;EUR_AF=0.4443;SAS_AF=0.3753;AA=T|||;VT=SNP
8	4009376	rs2552171	T	C	100	PASS	AC=3654;AF=0.729633;AN=5008;NS=2504;DP=15624;EAS_AF=0.8244;AMR_AF=0.7781;AFR_AF=0.6362;EUR_AF=0.7833;SAS_AF=0.6687;AA=T|||;VT=SNP
8	4009443	rs35095223	G	C	100	PASS	AC=1067;AF=0.213059;AN=5008;NS=2504;DP=15599;EAS_AF=0.1478;AMR_AF=0.2089;AFR_AF=0.1649;EUR_AF=0.2237;SAS_AF=0.3374;AA=G|||;VT=SNP
8	4009499	rs2407819	C	G	100	PASS	AC=923;AF=0.184305;AN=5008;NS=2504;DP=15280;EAS_AF=0.2599;AMR_AF=0.1643;AFR_AF=0.2943;EUR_AF=0.0328;SAS_AF=0.1278;AA=C|||;VT=SNP
8	4009872	rs62501107	G	A	100	PASS	AC=1430;AF=0.285543;AN=5008;NS=2504;DP=17749;EAS_AF=0.1786;AMR_AF=0.2248;AFR_AF=0.4138;EUR_AF=0.2177;SAS_AF=0.3354;AA=G|||;VT=SNP
8	4010089	rs35129893	G	C	100	PASS	AC=1270;AF=0.253594;AN=5008;NS=2504;DP=14609;EAS_AF=0.1677;AMR_AF=0.3703;AFR_AF=0.0257;EUR_AF=0.4423;SAS_AF=0.3732;AA=G|||;VT=SNP
8	4010455	rs55845517	C	T	100	PASS	AC=1043;AF=0.208267;AN=5008;NS=2504;DP=18074;EAS_AF=0.1518;AMR_AF=0.2046;AFR_AF=0.1694;EUR_AF=0.2167;SAS_AF=0.3129;AA=C|||;VT=SNP
8	4010570	rs7006073	G	C	100	PASS	AC=1433;AF=0.286142;AN=5008;NS=2504;DP=18641;EAS_AF=0.1756;AMR_AF=0.2291;AFR_AF=0.4145;EUR_AF=0.2256;SAS_AF=0.3292;AA=C|||;VT=SNP
8	4010595	rs6988775	A	T	100	PASS	AC=1425;AF=0.284545;AN=5008;NS=2504;DP=18424;EAS_AF=0.1726;AMR_AF=0.2233;AFR_AF=0.4153;EUR_AF=0.2187;SAS_AF=0.3344;AA=A|||;VT=SNP
8	4010691	rs13266058	A	T	100	PASS	AC=1272;AF=0.253994;AN=5008;NS=2504;DP=19540;EAS_AF=0.1667;AMR_AF=0.3718;AFR_AF=0.025;EUR_AF=0.4453;SAS_AF=0.3732;AA=A|||;VT=SNP
8	4011397	rs58795226	G	A	100	PASS	AC=1438;AF=0.287141;AN=5008;NS=2504;DP=22219;EAS_AF=0.1796;AMR_AF=0.219;AFR_AF=0.4183;EUR_AF=0.2177;SAS_AF=0.3405;AA=A|||;VT=SNP
8	4011404	rs59234696	A	C	100	PASS	AC=1621;AF=0.323682;AN=5008;NS=2504;DP=22499;EAS_AF=0.3482;AMR_AF=0.2219;AFR_AF=0.4221;EUR_AF=0.2177;SAS_AF=0.3466;AA=C|||;VT=SNP
8	4011582	rs34476338	G	T	100	PASS	AC=1239;AF=0.247404;AN=5008;NS=2504;DP=19360;EAS_AF=0.1687;AMR_AF=0.3631;AFR_AF=0.0234;EUR_AF=0.4364;SAS_AF=0.3548;AA=G|||;VT=SNP
8	4011688	rs17069139	T	G	100	PASS	AC=804;AF=0.160543;AN=5008;NS=2504;DP=18543;EAS_AF=0.2599;AMR_AF=0.1614;AFR_AF=0.205;EUR_AF=0.0278;SAS_AF=0.1339;AA=T|||;VT=SNP
8	4011768	rs2680609	G	C	100	PASS	AC=1082;AF=0.216054;AN=5008;NS=2504;DP=18979;EAS_AF=0.4107;AMR_AF=0.2248;AFR_AF=0.0325;EUR_AF=0.3032;SAS_AF=0.1677;AA=G|||;VT=SNP
8	4011843	rs10096187	G	C	100	PASS	AC=1268;AF=0.253195;AN=5008;NS=2504;DP=19917;EAS_AF=0.1687;AMR_AF=0.3718;AFR_AF=0.0378;EUR_AF=0.4433;SAS_AF=0.3517;AA=G|||;VT=SNP
8	4012166	rs2407307	G	A	100	PASS	AC=758;AF=0.151358;AN=5008;NS=2504;DP=18667;EAS_AF=0.245;AMR_AF=0.1499;AFR_AF=0.1906;EUR_AF=0.0278;SAS_AF=0.1299;AA=G|||;VT=SNP
8	4012279	rs6999426	T	G	100	PASS	AC=1528;AF=0.305112;AN=5008;NS=2504;DP=19268;EAS_AF=0.1835;AMR_AF=0.2363;AFR_AF=0.4629;EUR_AF=0.2326;SAS_AF=0.3405;AA=G|||;VT=SNP
8	4012464	rs2002195	A	G	100	PASS	AC=1139;AF=0.227436;AN=5008;NS=2504;DP=18469;EAS_AF=0.1587;AMR_AF=0.219;AFR_AF=0.205;EUR_AF=0.2306;SAS_AF=0.3313;AA=A|||;VT=SNP
8	4013208	rs17405018	T	C	100	PASS	AC=318;AF=0.0634984;AN=5008;NS=2504;DP=18149;EAS_AF=0.1498;AMR_AF=0.0519;AFR_AF=0.0045;EUR_AF=0.0934;SAS_AF=0.0317;AA=T|||;VT=SNP
8	4013272	rs3843922	T	A	100	PASS	AC=1218;AF=0.243211;AN=5008;NS=2504;DP=18229;EAS_AF=0.2222;AMR_AF=0.3314;AFR_AF=0.1672;EUR_AF=0.2256;SAS_AF=0.3231;AA=T|||;VT=SNP
8	4013345	rs3843923	C	A	100	PASS	AC=1577;AF=0.314896;AN=5008;NS=2504;DP=18691;EAS_AF=0.2113;AMR_AF=0.3545;AFR_AF=0.444;EUR_AF=0.2217;SAS_AF=0.3149;AA=A|||;VT=SNP
8	4013729	rs73508804	C	T	100	PASS	AC=582;AF=0.116214;AN=5008;NS=2504;DP=18698;EAS_AF=0.1558;AMR_AF=0.0303;AFR_AF=0.2035;EUR_AF=0.0229;SAS_AF=0.1145;AA=C|||;VT=SNP
8	4013928	rs17069157	A	G	100	PASS	AC=1247;AF=0.249002;AN=5008;NS=2504;DP=17716;EAS_AF=0.2341;AMR_AF=0.3329;AFR_AF=0.1672;EUR_AF=0.2286;SAS_AF=0.3364;AA=A|||;VT=SNP
8	4014249	rs55826316	G	C	100	PASS	AC=1211;AF=0.241813;AN=5008;NS=2504;DP=16382;EAS_AF=0.2381;AMR_AF=0.3256;AFR_AF=0.1422;EUR_AF=0.2266;SAS_AF=0.3364;AA=G|||;VT=SNP
8	4014287	rs3849826	G	C	100	PASS	AC=1259;AF=0.251398;AN=5008;NS=2504;DP=16661;EAS_AF=0.1667;AMR_AF=0.366;AFR_AF=0.0272;EUR_AF=0.4384;SAS_AF=0.3681;AA=G|||;VT=SNP
8	4014336	rs3849827	G	A	100	PASS	AC=1252;AF=0.25;AN=5008;NS=2504;DP=17164;EAS_AF=0.1647;AMR_AF=0.3689;AFR_AF=0.0219;EUR_AF=0.4374;SAS_AF=0.3691;AA=G|||;VT=SNP
8	4014449	rs13261295	G	C	100	PASS	AC=1294;AF=0.258387;AN=5008;NS=2504;DP=19324;EAS_AF=0.1706;AMR_AF=0.3703;AFR_AF=0.0416;EUR_AF=0.4374;SAS_AF=0.3783;AA=G|||;VT=SNP
8	4014579	rs7821609	C	G	100	PASS	AC=1508;AF=0.301118;AN=5008;NS=2504;DP=14932;EAS_AF=0.1637;AMR_AF=0.2277;AFR_AF=0.4455;EUR_AF=0.2366;SAS_AF=0.3661;AA=C|||;VT=SNP
8	4015219	rs13270571	G	C	100	PASS	AC=1240;AF=0.247604;AN=5008;NS=2504;DP=18571;EAS_AF=0.1349;AMR_AF=0.3718;AFR_AF=0.0318;EUR_AF=0.4314;SAS_AF=0.3783;AA=G|||;VT=SNP
8	4015224	rs13270578	G	C	100	PASS	AC=1243;AF=0.248203;AN=5008;NS=2504;DP=18225;EAS_AF=0.1349;AMR_AF=0.3718;AFR_AF=0.0356;EUR_AF=0.4314;SAS_AF=0.3763;AA=G|||;VT=SNP
8	4015229	rs1714777	G	T	100	PASS	AC=749;AF=0.149561;AN=5008;NS=2504;DP=18173;EAS_AF=0.2907;AMR_AF=0.1873;AFR_AF=0.0098;EUR_AF=0.1998;SAS_AF=0.1145;AA=G|||;VT=SNP
8	4015930	rs4875294	A	G	100	PASS	AC=1249;AF=0.249401;AN=5008;NS=2504;DP=19161;EAS_AF=0.131;AMR_AF=0.3746;AFR_AF=0.0386;EUR_AF=0.4344;SAS_AF=0.3773;AA=A|||;VT=SNP
8	4015934	rs4875295	G	C	100	PASS	AC=1860;AF=0.371406;AN=5008;NS=2504;DP=18899;EAS_AF=0.2232;AMR_AF=0.3934;AFR_AF=0.3744;EUR_AF=0.4414;SAS_AF=0.4325;AA=G|||;VT=SNP
8	4015975	rs62501113	G	A	100	PASS	AC=1197;AF=0.239018;AN=5008;NS=2504;DP=19298;EAS_AF=0.1607;AMR_AF=0.1988;AFR_AF=0.267;EUR_AF=0.2396;SAS_AF=0.3098;AA=G|||;VT=SNP
8	4016156	rs17069167	C	T	100	PASS	AC=1989;AF=0.397165;AN=5008;NS=2504;DP=16215;EAS_AF=0.3552;AMR_AF=0.366;AFR_AF=0.5416;EUR_AF=0.2594;SAS_AF=0.409;AA=T|||;VT=SNP
8	4016233	rs59604958	T	C	100	PASS	AC=1732;AF=0.345847;AN=5008;NS=2504;DP=16295;EAS_AF=0.3631;AMR_AF=0.3401;AFR_AF=0.3517;EUR_AF=0.2594;SAS_AF=0.4131;AA=T|||;VT=SNP
8	4016904	rs10102557	G	C	100	PASS	AC=1792;AF=0.357827;AN=5008;NS=2504;DP=17992;EAS_AF=0.3631;AMR_AF=0.3516;AFR_AF=0.3797;EUR_AF=0.2704;SAS_AF=0.4172;AA=G|||;VT=SNP
8	4017172	rs147125472	G	A	100	PASS	AC=293;AF=0.0585064;AN=5008;NS=2504;DP=13037;EAS_AF=0.124;AMR_AF=0.0216;AFR_AF=0.0378;EUR_AF=0.0169;SAS_AF=0.0879;AA=g|||;VT=SNP
8	4017283	rs4404936	T	A	100	PASS	AC=1414;AF=0.282348;AN=5008;NS=2504;DP=14515;EAS_AF=0.2312;AMR_AF=0.3141;AFR_AF=0.3116;EUR_AF=0.2396;SAS_AF=0.317;AA=T|||;VT=SNP
8	4017517	rs1647291	T	C	100	PASS	AC=2773;AF=0.553714;AN=5008;NS=2504;DP=13680;EAS_AF=0.5496;AMR_AF=0.6383;AFR_AF=0.3888;EUR_AF=0.7336;SAS_AF=0.5358;AA=T|||;VT=SNP
8	4017662	rs11778801	G	C	100	PASS	AC=1452;AF=0.289936;AN=5008;NS=2504;DP=15595;EAS_AF=0.245;AMR_AF=0.3213;AFR_AF=0.3124;EUR_AF=0.2515;SAS_AF=0.3231;AA=G|||;VT=SNP
8	4017692	rs1647292	C	T	100	PASS	AC=1183;AF=0.236222;AN=5008;NS=2504;DP=15959;EAS_AF=0.4147;AMR_AF=0.2522;AFR_AF=0.1059;EUR_AF=0.2932;SAS_AF=0.1585;AA=C|||;VT=SNP
8	4017855	rs1714771	T	C	100	PASS	AC=3135;AF=0.625998;AN=5008;NS=2504;DP=17037;EAS_AF=0.6399;AMR_AF=0.647;AFR_AF=0.5446;EUR_AF=0.7396;SAS_AF=0.59;AA=T|||;VT=SNP
8	4018346	rs35649086	G	T	100	PASS	AC=1861;AF=0.371605;AN=5008;NS=2504;DP=19185;EAS_AF=0.2153;AMR_AF=0.3862;AFR_AF=0.3971;EUR_AF=0.4314;SAS_AF=0.4264;AA=G|||;VT=SNP
8	4018512	rs13266067	G	C	100	PASS	AC=1233;AF=0.246206;AN=5008;NS=2504;DP=17165;EAS_AF=0.125;AMR_AF=0.3718;AFR_AF=0.0303;EUR_AF=0.4394;SAS_AF=0.3753;AA=G|||;VT=SNP
8	4018899	rs2552087	C	T	100	PASS	AC=1383;AF=0.276158;AN=5008;NS=2504;DP=18115;EAS_AF=0.4157;AMR_AF=0.2622;AFR_AF=0.2504;EUR_AF=0.2942;SAS_AF=0.1585;AA=C|||;VT=SNP
8	4018901	rs10110433	G	C	100	PASS	AC=1754;AF=0.35024;AN=5008;NS=2504;DP=18129;EAS_AF=0.3681;AMR_AF=0.3444;AFR_AF=0.3495;EUR_AF=0.2753;SAS_AF=0.4141;AA=G|||;VT=SNP
8	4019284	rs972422	G	C	100	PASS	AC=2192;AF=0.4377;AN=5008;NS=2504;DP=16725;EAS_AF=0.3522;AMR_AF=0.4467;AFR_AF=0.3873;EUR_AF=0.5477;SAS_AF=0.4744;AA=C|||;VT=SNP
8	4019413	rs972423	G	C	100	PASS	AC=2212;AF=0.441693;AN=5008;NS=2504;DP=18008;EAS_AF=0.3512;AMR_AF=0.4524;AFR_AF=0.3941;EUR_AF=0.5547;SAS_AF=0.4755;AA=g|||;VT=SNP
8	4019462	rs17405197	A	C	100	PASS	AC=383;AF=0.0764776;AN=5008;NS=2504;DP=17246;EAS_AF=0.125;AMR_AF=0.062;AFR_AF=0.0499;EUR_AF=0.1074;SAS_AF=0.0409;AA=A|||;VT=SNP
8	4019695	rs13259195	T	G	100	PASS	AC=1746;AF=0.348642;AN=5008;NS=2504;DP=18013;EAS_AF=0.3651;AMR_AF=0.3473;AFR_AF=0.348;EUR_AF=0.2694;SAS_AF=0.4151;AA=T|||;VT=SNP
8	4019721	rs7841880	T	C	100	PASS	AC=3937;AF=0.786142;AN=5008;NS=2504;DP=17368;EAS_AF=0.7113;AMR_AF=0.7925;AFR_AF=0.7542;EUR_AF=0.8052;SAS_AF=0.8824;AA=C|||;VT=SNP
8	4019909	rs55777337	T	C	100	PASS	AC=2102;AF=0.419728;AN=5008;NS=2504;DP=15169;EAS_AF=0.4871;AMR_AF=0.3991;AFR_AF=0.4017;EUR_AF=0.3608;SAS_AF=0.4499;AA=T|||;VT=SNP
8	4020025	rs55639812	T	A	100	PASS	AC=2098;AF=0.41893;AN=5008;NS=2504;DP=14363;EAS_AF=0.4871;AMR_AF=0.3977;AFR_AF=0.4009;EUR_AF=0.3588;SAS_AF=0.4499;AA=A|||;VT=SNP
8	4020122	rs80138872	A	G	100	PASS	AC=477;AF=0.0952476;AN=5008;NS=2504;DP=14765;EAS_AF=0.1994;AMR_AF=0.1383;AFR_AF=0.0454;EUR_AF=0.0199;SAS_AF=0.1022;AA=A|||;VT=SNP
8	4020249	rs13252186	C	T	100	PASS	AC=2109;AF=0.421126;AN=5008;NS=2504;DP=15599;EAS_AF=0.4891;AMR_AF=0.4006;AFR_AF=0.3986;EUR_AF=0.3668;SAS_AF=0.4519;AA=C|||;VT=SNP
8	4020276	rs2552088	T	A	100	PASS	AC=1072;AF=0.214058;AN=5008;NS=2504;DP=16319;EAS_AF=0.2877;AMR_AF=0.2118;AFR_AF=0.2413;EUR_AF=0.1998;SAS_AF=0.1176;AA=T|||;VT=SNP
8	4020383	rs13250353	G	C	100	PASS	AC=1483;AF=0.296126;AN=5008;NS=2504;DP=16470;EAS_AF=0.126;AMR_AF=0.379;AFR_AF=0.2201;EUR_AF=0.4334;SAS_AF=0.3742;AA=G|||;VT=SNP
8	4020391	rs35568968	C	T	100	PASS	AC=2112;AF=0.421725;AN=5008;NS=2504;DP=16541;EAS_AF=0.4891;AMR_AF=0.402;AFR_AF=0.4002;EUR_AF=0.3648;SAS_AF=0.454;AA=C|||;VT=SNP
8	4020497	rs35055039	A	T	100	PASS	AC=2113;AF=0.421925;AN=5008;NS=2504;DP=18893;EAS_AF=0.4901;AMR_AF=0.402;AFR_AF=0.3994;EUR_AF=0.3648;SAS_AF=0.455;AA=A|||;VT=SNP
8	4020530	rs10102426	A	G	100	PASS	AC=2116;AF=0.422524;AN=5008;NS=2504;DP=19837;EAS_AF=0.4931;AMR_AF=0.4035;AFR_AF=0.3994;EUR_AF=0.3648;SAS_AF=0.454;AA=G|||;VT=SNP
8	4020759	rs4407898	C	T	100	PASS	AC=2111;AF=0.421526;AN=5008;NS=2504;DP=17948;EAS_AF=0.4901;AMR_AF=0.402;AFR_AF=0.3994;EUR_AF=0.3648;SAS_AF=0.453;AA=c|||;VT=SNP
8	4020793	rs4407899	C	T	100	PASS	AC=2111;AF=0.421526;AN=5008;NS=2504;DP=18243;EAS_AF=0.4901;AMR_AF=0.402;AFR_AF=0.3994;EUR_AF=0.3648;SAS_AF=0.453;AA=T|||;VT=SNP
8	4020813	rs1714739	T	G	100	PASS	AC=1078;AF=0.215256;AN=5008;NS=2504;DP=17901;EAS_AF=0.2877;AMR_AF=0.2133;AFR_AF=0.2443;EUR_AF=0.2008;SAS_AF=0.1176;AA=T|||;VT=SNP
8	4020878	rs4256613	A	G	100	PASS	AC=2111;AF=0.421526;AN=5008;NS=2504;DP=17189;EAS_AF=0.4901;AMR_AF=0.402;AFR_AF=0.3994;EUR_AF=0.3648;SAS_AF=0.453;AA=G|||;VT=SNP
8	4021017	rs4492398	C	A	100	PASS	AC=2104;AF=0.420128;AN=5008;NS=2504;DP=17022;EAS_AF=0.4901;AMR_AF=0.4063;AFR_AF=0.3873;EUR_AF=0.3708;SAS_AF=0.453;AA=A|||;VT=SNP
8	4021051	rs4469478	A	C	100	PASS	AC=2116;AF=0.422524;AN=5008;NS=2504;DP=16258;EAS_AF=0.4901;AMR_AF=0.402;AFR_AF=0.4032;EUR_AF=0.3648;SAS_AF=0.453;AA=A|||;VT=SNP
8	4021158	rs4317598	T	C	100	PASS	AC=2113;AF=0.421925;AN=5008;NS=2504;DP=15773;EAS_AF=0.4901;AMR_AF=0.402;AFR_AF=0.4024;EUR_AF=0.3658;SAS_AF=0.4499;AA=T|||;VT=SNP
8	4021195	rs4581072	A	G	100	PASS	AC=2117;AF=0.422724;AN=5008;NS=2504;DP=14840;EAS_AF=0.4911;AMR_AF=0.4035;AFR_AF=0.4017;EUR_AF=0.3648;SAS_AF=0.454;AA=G|||;VT=SNP
8	4021397	rs4333622	G	C	100	PASS	AC=2113;AF=0.421925;AN=5008;NS=2504;DP=14838;EAS_AF=0.4901;AMR_AF=0.402;AFR_AF=0.4002;EUR_AF=0.3648;SAS_AF=0.454;AA=G|||;VT=SNP
8	4021567	rs77543310	C	T	100	PASS	AC=294;AF=0.0587061;AN=5008;NS=2504;DP=13823;EAS_AF=0.125;AMR_AF=0.0216;AFR_AF=0.0272;EUR_AF=0.0179;SAS_AF=0.1012;AA=C|||;VT=SNP
8	4021659	rs4291286	G	T	100	PASS	AC=2114;AF=0.422125;AN=5008;NS=2504;DP=13509;EAS_AF=0.4911;AMR_AF=0.4035;AFR_AF=0.4009;EUR_AF=0.3648;SAS_AF=0.4519;AA=T|||;VT=SNP
8	4021788	rs4409415	A	G	100	PASS	AC=2103;AF=0.419928;AN=5008;NS=2504;DP=14691;EAS_AF=0.4871;AMR_AF=0.3991;AFR_AF=0.3949;EUR_AF=0.3678;SAS_AF=0.453;AA=A|||;VT=SNP
8	4021847	rs4524819	C	T	100	PASS	AC=2105;AF=0.420327;AN=5008;NS=2504;DP=14500;EAS_AF=0.4861;AMR_AF=0.3991;AFR_AF=0.3971;EUR_AF=0.3668;SAS_AF=0.454;AA=T|||;VT=SNP
8	4022016	rs58126187	C	A	100	PASS	AC=2116;AF=0.422524;AN=5008;NS=2504;DP=13825;EAS_AF=0.4921;AMR_AF=0.402;AFR_AF=0.4002;EUR_AF=0.3658;SAS_AF=0.454;AA=C|||;VT=SNP
8	4022019	rs35792790	G	A	100	PASS	AC=2116;AF=0.422524;AN=5008;NS=2504;DP=13829;EAS_AF=0.4921;AMR_AF=0.402;AFR_AF=0.4002;EUR_AF=0.3658;SAS_AF=0.454;AA=G|||;VT=SNP
8	4022182	rs13280168	T	C	100	PASS	AC=2107;AF=0.420727;AN=5008;NS=2504;DP=15190;EAS_AF=0.4891;AMR_AF=0.4049;AFR_AF=0.3941;EUR_AF=0.3648;SAS_AF=0.455;AA=T|||;VT=SNP
8	4022682	rs17069183	A	C	100	PASS	AC=567;AF=0.113219;AN=5008;NS=2504;DP=14876;EAS_AF=0.2093;AMR_AF=0.1556;AFR_AF=0.0673;EUR_AF=0.0278;SAS_AF=0.1339;AA=A|||;VT=SNP
8	4022696	rs4341189	G	A	100	PASS	AC=1737;AF=0.346845;AN=5008;NS=2504;DP=15145;EAS_AF=0.2133;AMR_AF=0.3746;AFR_AF=0.2958;EUR_AF=0.4384;SAS_AF=0.4397;AA=C|||;VT=SNP
8	4022750	rs59748950	T	G	100	PASS	AC=364;AF=0.0726837;AN=5008;NS=2504;DP=15799;EAS_AF=0.121;AMR_AF=0.0576;AFR_AF=0.0461;EUR_AF=0.0984;SAS_AF=0.0429;AA=T|||;VT=SNP
8	4022779	rs56882404	T	C	100	PASS	AC=362;AF=0.0722843;AN=5008;NS=2504;DP=16366;EAS_AF=0.121;AMR_AF=0.0562;AFR_AF=0.0469;EUR_AF=0.0974;SAS_AF=0.0419;AA=T|||;VT=SNP
8	4022997	rs73180468	C	T	100	PASS	AC=394;AF=0.0786741;AN=5008;NS=2504;DP=20110;EAS_AF=0.1528;AMR_AF=0.0562;AFR_AF=0.0454;EUR_AF=0.0994;SAS_AF=0.0419;AA=C|||;VT=SNP
8	4023674	rs1559564	A	T	100	PASS	AC=2279;AF=0.455072;AN=5008;NS=2504;DP=18141;EAS_AF=0.4147;AMR_AF=0.5533;AFR_AF=0.2829;EUR_AF=0.6372;SAS_AF=0.4724;AA=A|||;VT=SNP
8	4023729	rs1559565	G	A	100	PASS	AC=2266;AF=0.452476;AN=5008;NS=2504;DP=18069;EAS_AF=0.4157;AMR_AF=0.5519;AFR_AF=0.2806;EUR_AF=0.6292;SAS_AF=0.4703;AA=G|||;VT=SNP
8	4024096	rs35445567	G	C	100	PASS	AC=2153;AF=0.429912;AN=5008;NS=2504;DP=16446;EAS_AF=0.5248;AMR_AF=0.4265;AFR_AF=0.3782;EUR_AF=0.3608;SAS_AF=0.4755;AA=G|||;VT=SNP
8	4025034	rs11136702	G	A	100	PASS	AC=2151;AF=0.429513;AN=5008;NS=2504;DP=16570;EAS_AF=0.5506;AMR_AF=0.415;AFR_AF=0.3608;EUR_AF=0.3598;SAS_AF=0.4796;AA=G|||;VT=SNP
8	4025197	rs4875296	G	C	100	PASS	AC=1191;AF=0.237819;AN=5008;NS=2504;DP=17700;EAS_AF=0.1111;AMR_AF=0.353;AFR_AF=0.0303;EUR_AF=0.4274;SAS_AF=0.3722;AA=G|||;VT=SNP
8	4025559	rs10156334	T	C	100	PASS	AC=2283;AF=0.455871;AN=5008;NS=2504;DP=17588;EAS_AF=0.5962;AMR_AF=0.4265;AFR_AF=0.4077;EUR_AF=0.3728;SAS_AF=0.4826;AA=T|||;VT=SNP
8	4025644	rs4395908	C	G	100	PASS	AC=2287;AF=0.456669;AN=5008;NS=2504;DP=15250;EAS_AF=0.3968;AMR_AF=0.5562;AFR_AF=0.3109;EUR_AF=0.6312;SAS_AF=0.4652;AA=C|||;VT=SNP
8	4025806	rs12155589	C	T	100	PASS	AC=1697;AF=0.338858;AN=5008;NS=2504;DP=14528;EAS_AF=0.3938;AMR_AF=0.3718;AFR_AF=0.2844;EUR_AF=0.3211;SAS_AF=0.3507;AA=C|||;VT=SNP
8	4026092	rs12155600	C	G	100	PASS	AC=2491;AF=0.497404;AN=5008;NS=2504;DP=15285;EAS_AF=0.6062;AMR_AF=0.428;AFR_AF=0.5401;EUR_AF=0.3569;SAS_AF=0.5215;AA=G|||;VT=SNP
8	4026226	rs1714742	A	G	100	PASS	AC=2424;AF=0.484026;AN=5008;NS=2504;DP=17343;EAS_AF=0.3968;AMR_AF=0.5706;AFR_AF=0.3926;EUR_AF=0.6481;SAS_AF=0.4673;AA=A|||;VT=SNP
8	4026505	rs1714741	A	C	100	PASS	AC=926;AF=0.184904;AN=5008;NS=2504;DP=20099;EAS_AF=0.2966;AMR_AF=0.1873;AFR_AF=0.1475;EUR_AF=0.2018;SAS_AF=0.1012;AA=A|||;VT=SNP
8	4026878	rs3849830	G	C	100	PASS	AC=2230;AF=0.445288;AN=5008;NS=2504;DP=20955;EAS_AF=0.5575;AMR_AF=0.4352;AFR_AF=0.3888;EUR_AF=0.3777;SAS_AF=0.4826;AA=G|||;VT=SNP
8	4026979	rs3849831	C	A	100	PASS	AC=2504;AF=0.5;AN=5008;NS=2504;DP=21857;EAS_AF=0.5952;AMR_AF=0.4337;AFR_AF=0.5537;EUR_AF=0.3598;SAS_AF=0.5204;AA=A|||;VT=SNP
8	4027266	rs1622459	C	G	100	PASS	AC=2458;AF=0.490815;AN=5008;NS=2504;DP=16329;EAS_AF=0.4504;AMR_AF=0.5562;AFR_AF=0.3517;EUR_AF=0.6342;SAS_AF=0.5266;AA=C|||;VT=SNP
8	4027504	rs74806075	C	T	100	PASS	AC=432;AF=0.086262;AN=5008;NS=2504;DP=18323;EAS_AF=0.1567;AMR_AF=0.0418;AFR_AF=0.0635;EUR_AF=0.0358;SAS_AF=0.1278;AA=C|||;VT=SNP
8	4027545	rs11136703	A	G	100	PASS	AC=1909;AF=0.38119;AN=5008;NS=2504;DP=17701;EAS_AF=0.4286;AMR_AF=0.3703;AFR_AF=0.3979;EUR_AF=0.2634;SAS_AF=0.4387;AA=A|||;VT=SNP
8	4027872	rs2552096	C	A	100	PASS	AC=2939;AF=0.586861;AN=5008;NS=2504;DP=18594;EAS_AF=0.6052;AMR_AF=0.4697;AFR_AF=0.7988;EUR_AF=0.507;SAS_AF=0.4468;AA=A|||;VT=SNP
8	4027898	rs2680612	T	C	100	PASS	AC=1369;AF=0.273363;AN=5008;NS=2504;DP=18127;EAS_AF=0.2956;AMR_AF=0.2089;AFR_AF=0.4887;EUR_AF=0.1859;SAS_AF=0.0951;AA=t|||;VT=SNP
8	4027930	rs10097159	G	T	100	PASS	AC=2486;AF=0.496406;AN=5008;NS=2504;DP=18595;EAS_AF=0.3909;AMR_AF=0.3905;AFR_AF=0.829;EUR_AF=0.2803;SAS_AF=0.453;AA=T|||;VT=SNP
8	4027989	rs12156172	G	T	100	PASS	AC=343;AF=0.0684904;AN=5008;NS=2504;DP=17870;EAS_AF=0.124;AMR_AF=0.062;AFR_AF=0.0219;EUR_AF=0.1054;SAS_AF=0.0409;AA=G|||;VT=SNP
8	4027996	rs12155719	C	G	100	PASS	AC=342;AF=0.0682907;AN=5008;NS=2504;DP=17915;EAS_AF=0.124;AMR_AF=0.062;AFR_AF=0.0212;EUR_AF=0.1054;SAS_AF=0.0409;AA=C|||;VT=SNP
8	4028203	rs12156181	G	C	100	PASS	AC=375;AF=0.0748802;AN=5008;NS=2504;DP=17394;EAS_AF=0.124;AMR_AF=0.0648;AFR_AF=0.0439;EUR_AF=0.1054;SAS_AF=0.0419;AA=G|||;VT=SNP
8	4028446	rs3849832	C	T	100	PASS	AC=1273;AF=0.254193;AN=5008;NS=2504;DP=21369;EAS_AF=0.1558;AMR_AF=0.3573;AFR_AF=0.0234;EUR_AF=0.4324;SAS_AF=0.411;AA=C|||;VT=SNP
8	4028497	rs1568332	G	A	100	PASS	AC=824;AF=0.164537;AN=5008;NS=2504;DP=20839;EAS_AF=0.2917;AMR_AF=0.1801;AFR_AF=0.1029;EUR_AF=0.1769;SAS_AF=0.093;AA=g|||;VT=SNP
8	4028570	rs3916139	A	G	100	PASS	AC=1624;AF=0.324281;AN=5008;NS=2504;DP=19979;EAS_AF=0.1558;AMR_AF=0.3746;AFR_AF=0.2708;EUR_AF=0.4374;SAS_AF=0.4182;AA=A|||;VT=SNP
8	4029133	rs1614688	C	G	100	PASS	AC=829;AF=0.165535;AN=5008;NS=2504;DP=16624;EAS_AF=0.2946;AMR_AF=0.1816;AFR_AF=0.0983;EUR_AF=0.1809;SAS_AF=0.0961;AA=C|||;VT=SNP
8	4029136	rs1700123	A	G	100	PASS	AC=4663;AF=0.93111;AN=5008;NS=2504;DP=16685;EAS_AF=0.877;AMR_AF=0.938;AFR_AF=0.972;EUR_AF=0.8966;SAS_AF=0.9622;AA=G|||;VT=SNP
8	4029314	rs73510805	T	C	100	PASS	AC=201;AF=0.0401358;AN=5008;NS=2504;DP=17277;EAS_AF=0.0486;AMR_AF=0.0072;AFR_AF=0.0953;EUR_AF=0.0109;SAS_AF=0.0102;AA=T|||;VT=SNP
8	4029513	rs1714757	A	C	100	PASS	AC=2071;AF=0.413538;AN=5008;NS=2504;DP=18796;EAS_AF=0.3998;AMR_AF=0.549;AFR_AF=0.1452;EUR_AF=0.6322;SAS_AF=0.4693;AA=A|||;VT=SNP
8	4029514	rs77433539	C	T	100	PASS	AC=184;AF=0.0367412;AN=5008;NS=2504;DP=18866;EAS_AF=0.0506;AMR_AF=0.0144;AFR_AF=0.0045;EUR_AF=0.0348;SAS_AF=0.0838;AA=C|||;VT=SNP
8	4029616	rs1647297	G	C	100	PASS	AC=835;AF=0.166733;AN=5008;NS=2504;DP=18811;EAS_AF=0.3016;AMR_AF=0.1816;AFR_AF=0.0953;EUR_AF=0.1849;SAS_AF=0.0951;AA=G|||;VT=SNP
8	4029677	rs75911148	C	T	100	PASS	AC=182;AF=0.0363419;AN=5008;NS=2504;DP=18367;EAS_AF=0.0506;AMR_AF=0.0144;AFR_AF=0.0045;EUR_AF=0.0338;SAS_AF=0.0828;AA=C|||;VT=SNP
8	4029700	rs13270771	T	C	100	PASS	AC=1231;AF=0.245807;AN=5008;NS=2504;DP=17948;EAS_AF=0.1062;AMR_AF=0.3631;AFR_AF=0.0454;EUR_AF=0.4443;SAS_AF=0.3732;AA=T|||;VT=SNP
8	4029766	rs1700124	C	T	100	PASS	AC=4660;AF=0.930511;AN=5008;NS=2504;DP=18053;EAS_AF=0.877;AMR_AF=0.938;AFR_AF=0.972;EUR_AF=0.8956;SAS_AF=0.9601;AA=T|||;VT=SNP
8	4030221	rs77862529	T	C	100	PASS	AC=364;AF=0.0726837;AN=5008;NS=2504;DP=19326;EAS_AF=0.1617;AMR_AF=0.0303;AFR_AF=0.0045;EUR_AF=0.0417;SAS_AF=0.135;AA=t|||;VT=SNP
8	4030250	rs79870357	T	C	100	PASS	AC=200;AF=0.0399361;AN=5008;NS=2504;DP=19448;EAS_AF=0.0536;AMR_AF=0.0144;AFR_AF=0.0159;EUR_AF=0.0338;SAS_AF=0.0828;AA=T|||;VT=SNP
8	4030351	rs4875297	G	T	100	PASS	AC=1192;AF=0.238019;AN=5008;NS=2504;DP=17586;EAS_AF=0.1032;AMR_AF=0.3602;AFR_AF=0.0242;EUR_AF=0.4384;SAS_AF=0.3732;AA=G|||;VT=SNP
8	4030457	rs1394470	C	T	100	PASS	AC=3133;AF=0.625599;AN=5008;NS=2504;DP=18633;EAS_AF=0.7708;AMR_AF=0.562;AFR_AF=0.7073;EUR_AF=0.4523;SAS_AF=0.589;AA=T|||;VT=SNP
8	4030526	rs3849833	A	C	100	PASS	AC=2222;AF=0.44369;AN=5008;NS=2504;DP=11636;EAS_AF=0.4266;AMR_AF=0.3689;AFR_AF=0.677;EUR_AF=0.2386;SAS_AF=0.41;AA=A|||;VT=SNP
8	4030615	rs1700026	G	A	100	PASS	AC=857;AF=0.171126;AN=5008;NS=2504;DP=19887;EAS_AF=0.3274;AMR_AF=0.1859;AFR_AF=0.093;EUR_AF=0.1809;SAS_AF=0.0951;AA=G|||;VT=SNP
8	4030707	rs7005623	T	A	100	PASS	AC=550;AF=0.109824;AN=5008;NS=2504;DP=19813;EAS_AF=0.1518;AMR_AF=0.1225;AFR_AF=0.0091;EUR_AF=0.1133;SAS_AF=0.1902;AA=T|||;VT=SNP
8	4030871	rs1647300	T	C	100	PASS	AC=820;AF=0.163738;AN=5008;NS=2504;DP=20264;EAS_AF=0.2946;AMR_AF=0.1816;AFR_AF=0.0923;EUR_AF=0.1809;SAS_AF=0.0951;AA=T|||;VT=SNP
8	4030953	rs6982435	C	G	100	PASS	AC=1857;AF=0.370807;AN=5008;NS=2504;DP=17123;EAS_AF=0.4276;AMR_AF=0.3487;AFR_AF=0.4228;EUR_AF=0.2346;SAS_AF=0.3978;AA=G|||;VT=SNP
8	4030959	rs7002121	A	G	100	PASS	AC=1857;AF=0.370807;AN=5008;NS=2504;DP=17241;EAS_AF=0.4256;AMR_AF=0.3487;AFR_AF=0.4236;EUR_AF=0.2356;SAS_AF=0.3978;AA=G|||;VT=SNP
8	4030990	rs1714754	G	C	100	PASS	AC=867;AF=0.173123;AN=5008;NS=2504;DP=18086;EAS_AF=0.2956;AMR_AF=0.183;AFR_AF=0.1233;EUR_AF=0.1839;SAS_AF=0.0961;AA=C|||;VT=SNP
8	4031013	rs1714753	C	G	100	PASS	AC=2959;AF=0.590855;AN=5008;NS=2504;DP=18497;EAS_AF=0.7183;AMR_AF=0.5533;AFR_AF=0.6505;EUR_AF=0.4503;SAS_AF=0.5501;AA=G|||;VT=SNP
8	4031078	rs1700027	A	G	100	PASS	AC=821;AF=0.163938;AN=5008;NS=2504;DP=18497;EAS_AF=0.2956;AMR_AF=0.1801;AFR_AF=0.0923;EUR_AF=0.1809;SAS_AF=0.0961;AA=A|||;VT=SNP
8	4031196	rs28676528	G	T	100	PASS	AC=1842;AF=0.367812;AN=5008;NS=2504;DP=18700;EAS_AF=0.4256;AMR_AF=0.3473;AFR_AF=0.4168;EUR_AF=0.2326;SAS_AF=0.3957;AA=G|||;VT=SNP
8	4031326	rs2680613	C	G	100	PASS	AC=4546;AF=0.907748;AN=5008;NS=2504;DP=16737;EAS_AF=0.8829;AMR_AF=0.9366;AFR_AF=0.879;EUR_AF=0.8976;SAS_AF=0.9622;AA=G|||;VT=SNP
8	4031441	rs2656281	G	A	100	PASS	AC=816;AF=0.162939;AN=5008;NS=2504;DP=15378;EAS_AF=0.2897;AMR_AF=0.1801;AFR_AF=0.0938;EUR_AF=0.1799;SAS_AF=0.0961;AA=G|||;VT=SNP
8	4031536	rs13274585	C	A	100	PASS	AC=1293;AF=0.258187;AN=5008;NS=2504;DP=18960;EAS_AF=0.1558;AMR_AF=0.3588;AFR_AF=0.0257;EUR_AF=0.4453;SAS_AF=0.4141;AA=C|||;VT=SNP
8	4031586	rs2656282	G	A	100	PASS	AC=4160;AF=0.830671;AN=5008;NS=2504;DP=17051;EAS_AF=0.88;AMR_AF=0.9135;AFR_AF=0.615;EUR_AF=0.8926;SAS_AF=0.9489;AA=G|||;VT=SNP
8	4031612	rs2656283	G	A	100	PASS	AC=817;AF=0.163139;AN=5008;NS=2504;DP=16012;EAS_AF=0.2907;AMR_AF=0.1801;AFR_AF=0.0938;EUR_AF=0.1809;SAS_AF=0.0951;AA=G|||;VT=SNP
8	4031675	rs73180496	G	A	100	PASS	AC=426;AF=0.0850639;AN=5008;NS=2504;DP=16231;EAS_AF=0.12;AMR_AF=0.0778;AFR_AF=0.0257;EUR_AF=0.1372;SAS_AF=0.0808;AA=G|||;VT=SNP
8	4031762	rs62501132	C	T	100	PASS	AC=414;AF=0.0826677;AN=5008;NS=2504;DP=18764;EAS_AF=0.0099;AMR_AF=0.0548;AFR_AF=0.1831;EUR_AF=0.0606;SAS_AF=0.0644;AA=T|||;VT=SNP
8	4031763	rs73180497	G	A	100	PASS	AC=337;AF=0.0672923;AN=5008;NS=2504;DP=18692;EAS_AF=0.1181;AMR_AF=0.0634;AFR_AF=0.0242;EUR_AF=0.1054;SAS_AF=0.0368;AA=G|||;VT=SNP
8	4031820	rs2656284	A	C	100	PASS	AC=4414;AF=0.88139;AN=5008;NS=2504;DP=18975;EAS_AF=0.8909;AMR_AF=0.9251;AFR_AF=0.789;EUR_AF=0.8936;SAS_AF=0.953;AA=C|||;VT=SNP
8	4032028	rs62501133	T	G	100	PASS	AC=817;AF=0.163139;AN=5008;NS=2504;DP=10763;EAS_AF=0.1389;AMR_AF=0.1167;AFR_AF=0.2519;EUR_AF=0.166;SAS_AF=0.0982;AA=T|||;VT=SNP
8	4032046	rs12545959	C	T	100	PASS	AC=1792;AF=0.357827;AN=5008;NS=2504;DP=10522;EAS_AF=0.1538;AMR_AF=0.3948;AFR_AF=0.329;EUR_AF=0.4781;SAS_AF=0.4571;AA=C|||;VT=SNP
8	4032353	rs73510840	A	C	100	PASS	AC=964;AF=0.192492;AN=5008;NS=2504;DP=8104;EAS_AF=0.2718;AMR_AF=0.1729;AFR_AF=0.2753;EUR_AF=0.0606;SAS_AF=0.1483;AA=A|||;VT=SNP
8	4032391	rs73510841	T	C	100	PASS	AC=472;AF=0.0942492;AN=5008;NS=2504;DP=10416;EAS_AF=0.0079;AMR_AF=0.0519;AFR_AF=0.2284;EUR_AF=0.0616;SAS_AF=0.0654;AA=T|||;VT=SNP
8	4032481	rs1714774	T	G	100	PASS	AC=993;AF=0.198283;AN=5008;NS=2504;DP=11329;EAS_AF=0.3343;AMR_AF=0.196;AFR_AF=0.18;EUR_AF=0.1869;SAS_AF=0.0961;AA=T|||;VT=SNP
8	4032598	rs13282712	T	C	100	PASS	AC=2111;AF=0.421526;AN=5008;NS=2504;DP=13568;EAS_AF=0.2738;AMR_AF=0.4496;AFR_AF=0.354;EUR_AF=0.5646;SAS_AF=0.498;AA=T|||;VT=SNP
8	4032622	rs10113741	T	G	100	PASS	AC=1875;AF=0.374401;AN=5008;NS=2504;DP=14317;EAS_AF=0.4355;AMR_AF=0.3588;AFR_AF=0.4123;EUR_AF=0.2445;SAS_AF=0.4049;AA=T|||;VT=SNP
8	4032837	rs62501134	T	C	100	PASS	AC=560;AF=0.111821;AN=5008;NS=2504;DP=17408;EAS_AF=0.1597;AMR_AF=0.1239;AFR_AF=0.0098;EUR_AF=0.1173;SAS_AF=0.1861;AA=T|||;VT=SNP
8	4032856	rs1647301	C	T	100	PASS	AC=946;AF=0.188898;AN=5008;NS=2504;DP=17685;EAS_AF=0.2927;AMR_AF=0.1945;AFR_AF=0.177;EUR_AF=0.1869;SAS_AF=0.0961;AA=C|||;VT=SNP
8	4033186	rs1647302	G	A	100	PASS	AC=945;AF=0.188698;AN=5008;NS=2504;DP=17551;EAS_AF=0.2917;AMR_AF=0.1945;AFR_AF=0.177;EUR_AF=0.1869;SAS_AF=0.0961;AA=G|||;VT=SNP
8	4033462	rs7828070	C	A	100	PASS	AC=2149;AF=0.429113;AN=5008;NS=2504;DP=18302;EAS_AF=0.2252;AMR_AF=0.4496;AFR_AF=0.4274;EUR_AF=0.5646;SAS_AF=0.4877;AA=C|||;VT=SNP
8	4033799	rs11136704	G	C	100	PASS	AC=3928;AF=0.784345;AN=5008;NS=2504;DP=18980;EAS_AF=0.6726;AMR_AF=0.7925;AFR_AF=0.761;EUR_AF=0.8101;SAS_AF=0.8988;AA=C|||;VT=SNP
8	4033878	rs11991901	A	C	100	PASS	AC=1761;AF=0.351637;AN=5008;NS=2504;DP=18838;EAS_AF=0.3998;AMR_AF=0.3444;AFR_AF=0.3646;EUR_AF=0.2406;SAS_AF=0.4039;AA=A|||;VT=SNP
8	4033885	rs56216951	C	G	100	PASS	AC=324;AF=0.0646965;AN=5008;NS=2504;DP=18973;EAS_AF=0.119;AMR_AF=0.0605;AFR_AF=0.0219;EUR_AF=0.0984;SAS_AF=0.0348;AA=C|||;VT=SNP
8	4033907	rs1714787	T	G	100	PASS	AC=1051;AF=0.209864;AN=5008;NS=2504;DP=18970;EAS_AF=0.374;AMR_AF=0.2075;AFR_AF=0.1853;EUR_AF=0.1879;SAS_AF=0.0982;AA=T|||;VT=SNP
8	4034110	rs13248436	G	A	100	PASS	AC=1749;AF=0.349241;AN=5008;NS=2504;DP=17462;EAS_AF=0.3938;AMR_AF=0.3473;AFR_AF=0.357;EUR_AF=0.2505;SAS_AF=0.3957;AA=G|||;VT=SNP
8	4034548	rs71523616	C	G	100	PASS	AC=1248;AF=0.249201;AN=5008;NS=2504;DP=18012;EAS_AF=0.1438;AMR_AF=0.3516;AFR_AF=0.0295;EUR_AF=0.4225;SAS_AF=0.4039;AA=C|||;VT=SNP
8	4035458	rs13261443	C	A	100	PASS	AC=1622;AF=0.323882;AN=5008;NS=2504;DP=17039;EAS_AF=0.3968;AMR_AF=0.3444;AFR_AF=0.2648;EUR_AF=0.2485;SAS_AF=0.3916;AA=C|||;VT=SNP
8	4035496	rs10104668	G	T	100	PASS	AC=1724;AF=0.344249;AN=5008;NS=2504;DP=18375;EAS_AF=0.4008;AMR_AF=0.3401;AFR_AF=0.351;EUR_AF=0.2386;SAS_AF=0.3885;AA=A|||;VT=SNP
8	4035577	rs1700117	A	T	100	PASS	AC=963;AF=0.192292;AN=5008;NS=2504;DP=17958;EAS_AF=0.2976;AMR_AF=0.196;AFR_AF=0.1831;EUR_AF=0.1879;SAS_AF=0.0982;AA=A|||;VT=SNP
8	4035758	rs10097907	T	C	100	PASS	AC=1822;AF=0.363818;AN=5008;NS=2504;DP=19249;EAS_AF=0.4365;AMR_AF=0.3588;AFR_AF=0.3661;EUR_AF=0.2535;SAS_AF=0.4029;AA=t|||;VT=SNP
8	4036601	rs1714691	T	C	100	PASS	AC=4605;AF=0.919529;AN=5008;NS=2504;DP=17633;EAS_AF=0.88;AMR_AF=0.9481;AFR_AF=0.9175;EUR_AF=0.9085;SAS_AF=0.954;AA=t|||;VT=SNP
8	4038049	rs7835462	T	G	100	PASS	AC=1760;AF=0.351438;AN=5008;NS=2504;DP=13614;EAS_AF=0.3889;AMR_AF=0.3559;AFR_AF=0.3608;EUR_AF=0.2545;SAS_AF=0.3967;AA=T|||;VT=SNP
8	4038273	rs7835785	T	G	100	PASS	AC=1799;AF=0.359225;AN=5008;NS=2504;DP=12503;EAS_AF=0.4296;AMR_AF=0.3573;AFR_AF=0.3623;EUR_AF=0.2505;SAS_AF=0.3957;AA=T|||;VT=SNP
8	4038476	rs1700120	G	A	100	PASS	AC=4326;AF=0.863818;AN=5008;NS=2504;DP=16874;EAS_AF=0.88;AMR_AF=0.9294;AFR_AF=0.7194;EUR_AF=0.9046;SAS_AF=0.954;AA=G|||;VT=SNP
8	4038486	rs4083036	C	T	100	PASS	AC=308;AF=0.0615016;AN=5008;NS=2504;DP=16900;EAS_AF=0.12;AMR_AF=0.049;AFR_AF=0.0219;EUR_AF=0.0915;SAS_AF=0.0327;AA=C|||;VT=SNP
8	4038633	rs1714810	A	C	100	PASS	AC=1007;AF=0.201078;AN=5008;NS=2504;DP=15855;EAS_AF=0.2927;AMR_AF=0.2089;AFR_AF=0.202;EUR_AF=0.1978;SAS_AF=0.1033;AA=A|||;VT=SNP
8	4038764	rs11993231	C	G	100	PASS	AC=1094;AF=0.21845;AN=5008;NS=2504;DP=15811;EAS_AF=0.1677;AMR_AF=0.2176;AFR_AF=0.1982;EUR_AF=0.2594;SAS_AF=0.2566;AA=C|||;VT=SNP
8	4038859	rs1700121	G	A	100	PASS	AC=998;AF=0.199281;AN=5008;NS=2504;DP=15728;EAS_AF=0.2877;AMR_AF=0.2075;AFR_AF=0.1997;EUR_AF=0.1968;SAS_AF=0.1043;AA=G|||;VT=SNP
8	4038869	rs3849834	G	A	100	PASS	AC=3571;AF=0.713059;AN=5008;NS=2504;DP=15366;EAS_AF=0.5883;AMR_AF=0.7392;AFR_AF=0.6982;EUR_AF=0.7078;SAS_AF=0.8487;AA=a|||;VT=SNP
8	4039695	rs73182319	T	C	100	PASS	AC=493;AF=0.0984425;AN=5008;NS=2504;DP=18456;EAS_AF=0.12;AMR_AF=0.062;AFR_AF=0.1551;EUR_AF=0.0915;SAS_AF=0.0327;AA=T|||;VT=SNP
8	4039700	rs34202826	G	C	100	PASS	AC=1749;AF=0.349241;AN=5008;NS=2504;DP=18380;EAS_AF=0.3859;AMR_AF=0.353;AFR_AF=0.3654;EUR_AF=0.2455;SAS_AF=0.3937;AA=G|||;VT=SNP
8	4039852	rs17069226	T	C	100	PASS	AC=1806;AF=0.360623;AN=5008;NS=2504;DP=16385;EAS_AF=0.3879;AMR_AF=0.3847;AFR_AF=0.3427;EUR_AF=0.3241;SAS_AF=0.3773;AA=T|||;VT=SNP
8	4040010	rs10096696	C	T	100	PASS	AC=527;AF=0.105232;AN=5008;NS=2504;DP=16832;EAS_AF=0.1429;AMR_AF=0.0375;AFR_AF=0.1309;EUR_AF=0.0557;SAS_AF=0.1309;AA=c|||;VT=SNP
8	4040033	rs9314520	G	A	100	PASS	AC=1737;AF=0.346845;AN=5008;NS=2504;DP=17206;EAS_AF=0.38;AMR_AF=0.3602;AFR_AF=0.3676;EUR_AF=0.2505;SAS_AF=0.3742;AA=G|||;VT=SNP
8	4040057	rs10503238	A	G	100	PASS	AC=1177;AF=0.235024;AN=5008;NS=2504;DP=17369;EAS_AF=0.0923;AMR_AF=0.3444;AFR_AF=0.0242;EUR_AF=0.4284;SAS_AF=0.3906;AA=A|||;VT=SNP
8	4040129	rs3849836	T	C	100	PASS	AC=413;AF=0.0824681;AN=5008;NS=2504;DP=16431;EAS_AF=0.12;AMR_AF=0.0173;AFR_AF=0.121;EUR_AF=0.0338;SAS_AF=0.0879;AA=T|||;VT=SNP
8	4040517	rs73182323	C	G	100	PASS	AC=507;AF=0.101238;AN=5008;NS=2504;DP=16659;EAS_AF=0.1181;AMR_AF=0.072;AFR_AF=0.1566;EUR_AF=0.0984;SAS_AF=0.0327;AA=C|||;VT=SNP
8	4040520	rs1630284	G	C	100	PASS	AC=4290;AF=0.856629;AN=5008;NS=2504;DP=16692;EAS_AF=0.7698;AMR_AF=0.9265;AFR_AF=0.7829;EUR_AF=0.8986;SAS_AF=0.953;AA=C|||;VT=SNP
8	4040963	rs17405426	A	C	100	PASS	AC=329;AF=0.0656949;AN=5008;NS=2504;DP=13858;EAS_AF=0.1181;AMR_AF=0.062;AFR_AF=0.0045;EUR_AF=0.1332;SAS_AF=0.0276;AA=A|||;VT=SNP
8	4041356	rs12676505	G	A	100	PASS	AC=436;AF=0.0870607;AN=5008;NS=2504;DP=15645;EAS_AF=0.0694;AMR_AF=0.1369;AFR_AF=0.0129;EUR_AF=0.163;SAS_AF=0.092;AA=G|||;VT=SNP
8	4041477	rs4875302	A	C	100	PASS	AC=2976;AF=0.594249;AN=5008;NS=2504;DP=15050;EAS_AF=0.5238;AMR_AF=0.7147;AFR_AF=0.3888;EUR_AF=0.6829;SAS_AF=0.7679;AA=A|||;VT=SNP
8	4041575	rs4875303	A	G	100	PASS	AC=1109;AF=0.221446;AN=5008;NS=2504;DP=18942;EAS_AF=0.1687;AMR_AF=0.2233;AFR_AF=0.1997;EUR_AF=0.2724;SAS_AF=0.2515;AA=A|||;VT=SNP
8	4041699	rs1714781	G	A	100	PASS	AC=584;AF=0.116613;AN=5008;NS=2504;DP=19615;EAS_AF=0.119;AMR_AF=0.0865;AFR_AF=0.1581;EUR_AF=0.1491;SAS_AF=0.046;AA=G|||;VT=SNP
8	4041995	rs7825237	A	T	100	PASS	AC=4285;AF=0.855631;AN=5008;NS=2504;DP=19498;EAS_AF=0.881;AMR_AF=0.9092;AFR_AF=0.7511;EUR_AF=0.8479;SAS_AF=0.9407;AA=A|||;VT=SNP
8	4042102	rs7825410	A	G	100	PASS	AC=4316;AF=0.861821;AN=5008;NS=2504;DP=20687;EAS_AF=0.881;AMR_AF=0.9107;AFR_AF=0.7738;EUR_AF=0.8479;SAS_AF=0.9407;AA=a|||;VT=SNP
8	4042271	rs77199246	C	G	100	PASS	AC=781;AF=0.15595;AN=5008;NS=2504;DP=17497;EAS_AF=0.2837;AMR_AF=0.17;AFR_AF=0.121;EUR_AF=0.1332;SAS_AF=0.0849;AA=C|||;VT=SNP
8	4042729	rs11136707	G	C	100	PASS	AC=935;AF=0.186701;AN=5008;NS=2504;DP=15877;EAS_AF=0.2857;AMR_AF=0.1873;AFR_AF=0.2247;EUR_AF=0.1312;SAS_AF=0.09;AA=G|||;VT=SNP
8	4042746	rs7018112	C	T	100	PASS	AC=1592;AF=0.317891;AN=5008;NS=2504;DP=16814;EAS_AF=0.2401;AMR_AF=0.3905;AFR_AF=0.0651;EUR_AF=0.4861;SAS_AF=0.5153;AA=C|||;VT=SNP
8	4042782	rs11136708	G	A	100	PASS	AC=935;AF=0.186701;AN=5008;NS=2504;DP=16977;EAS_AF=0.2887;AMR_AF=0.183;AFR_AF=0.2247;EUR_AF=0.1312;SAS_AF=0.09;AA=G|||;VT=SNP
8	4042842	rs79361040	A	C	100	PASS	AC=289;AF=0.0577077;AN=5008;NS=2504;DP=15386;EAS_AF=0.1161;AMR_AF=0.0187;AFR_AF=0.0045;EUR_AF=0.0388;SAS_AF=0.1166;AA=A|||;VT=SNP
8	4042944	rs11136709	G	T	100	PASS	AC=933;AF=0.186302;AN=5008;NS=2504;DP=16762;EAS_AF=0.2847;AMR_AF=0.183;AFR_AF=0.2262;EUR_AF=0.1312;SAS_AF=0.09;AA=G|||;VT=SNP
8	4043065	rs11136710	C	G	100	PASS	AC=894;AF=0.178514;AN=5008;NS=2504;DP=21668;EAS_AF=0.2867;AMR_AF=0.1772;AFR_AF=0.1959;EUR_AF=0.1332;SAS_AF=0.091;AA=c|||;VT=SNP
8	4043097	rs7017485	G	C	100	PASS	AC=2957;AF=0.590455;AN=5008;NS=2504;DP=21742;EAS_AF=0.4831;AMR_AF=0.719;AFR_AF=0.3563;EUR_AF=0.7147;SAS_AF=0.7986;AA=G|||;VT=SNP
8	4043246	rs4083033	A	G	100	PASS	AC=4286;AF=0.855831;AN=5008;NS=2504;DP=20844;EAS_AF=0.881;AMR_AF=0.9092;AFR_AF=0.7519;EUR_AF=0.8479;SAS_AF=0.9407;AA=G|||;VT=SNP
8	4043343	rs4083034	A	T	100	PASS	AC=4286;AF=0.855831;AN=5008;NS=2504;DP=20317;EAS_AF=0.881;AMR_AF=0.9092;AFR_AF=0.7519;EUR_AF=0.8479;SAS_AF=0.9407;AA=c|||;VT=SNP
8	4043375	rs4083035	A	G	100	PASS	AC=4287;AF=0.85603;AN=5008;NS=2504;DP=20592;EAS_AF=0.881;AMR_AF=0.9092;AFR_AF=0.7526;EUR_AF=0.8479;SAS_AF=0.9407;AA=G|||;VT=SNP
8	4043515	rs17069257	T	C	100	PASS	AC=902;AF=0.180112;AN=5008;NS=2504;DP=22168;EAS_AF=0.2897;AMR_AF=0.1772;AFR_AF=0.1982;EUR_AF=0.1352;SAS_AF=0.091;AA=T|||;VT=SNP
8	4043557	rs1878956	G	C	100	PASS	AC=1019;AF=0.203474;AN=5008;NS=2504;DP=21450;EAS_AF=0.0942;AMR_AF=0.3098;AFR_AF=0.0182;EUR_AF=0.3638;SAS_AF=0.3262;AA=G|||;VT=SNP
8	4043583	rs3849837	C	G	100	PASS	AC=4281;AF=0.854832;AN=5008;NS=2504;DP=21123;EAS_AF=0.88;AMR_AF=0.9092;AFR_AF=0.7481;EUR_AF=0.8479;SAS_AF=0.9417;AA=G|||;VT=SNP
8	4043625	rs3849838	T	G	100	PASS	AC=4285;AF=0.855631;AN=5008;NS=2504;DP=19554;EAS_AF=0.88;AMR_AF=0.9092;AFR_AF=0.7519;EUR_AF=0.8479;SAS_AF=0.9407;AA=G|||;VT=SNP
8	4043691	rs17069261	C	T	100	PASS	AC=890;AF=0.177716;AN=5008;NS=2504;DP=18965;EAS_AF=0.2887;AMR_AF=0.1772;AFR_AF=0.1936;EUR_AF=0.1332;SAS_AF=0.0879;AA=C|||;VT=SNP
8	4043721	rs3849839	G	C	100	PASS	AC=4286;AF=0.855831;AN=5008;NS=2504;DP=18792;EAS_AF=0.881;AMR_AF=0.9078;AFR_AF=0.7526;EUR_AF=0.8479;SAS_AF=0.9407;AA=C|||;VT=SNP
8	4043744	rs1519170	G	C	100	PASS	AC=588;AF=0.117412;AN=5008;NS=2504;DP=18118;EAS_AF=0.12;AMR_AF=0.0879;AFR_AF=0.1581;EUR_AF=0.1501;SAS_AF=0.047;AA=G|||;VT=SNP
8	4043823	rs61500485	T	G	100	PASS	AC=939;AF=0.1875;AN=5008;NS=2504;DP=16890;EAS_AF=0.2877;AMR_AF=0.183;AFR_AF=0.2284;EUR_AF=0.1332;SAS_AF=0.0879;AA=T|||;VT=SNP
8	4043844	rs17069262	C	A	100	PASS	AC=894;AF=0.178514;AN=5008;NS=2504;DP=16336;EAS_AF=0.2887;AMR_AF=0.1772;AFR_AF=0.1967;EUR_AF=0.1332;SAS_AF=0.0879;AA=C|||;VT=SNP
8	4044122	rs6984970	G	A	100	PASS	AC=4284;AF=0.855431;AN=5008;NS=2504;DP=15543;EAS_AF=0.881;AMR_AF=0.9092;AFR_AF=0.7504;EUR_AF=0.8479;SAS_AF=0.9407;AA=G|||;VT=SNP
8	4044178	rs10866964	T	G	100	PASS	AC=4294;AF=0.857428;AN=5008;NS=2504;DP=14287;EAS_AF=0.881;AMR_AF=0.9092;AFR_AF=0.7579;EUR_AF=0.8479;SAS_AF=0.9407;AA=T|||;VT=SNP
8	4044237	rs6985124	G	A	100	PASS	AC=4286;AF=0.855831;AN=5008;NS=2504;DP=12700;EAS_AF=0.881;AMR_AF=0.9092;AFR_AF=0.7519;EUR_AF=0.8479;SAS_AF=0.9407;AA=G|||;VT=SNP
8	4044241	rs115600675	G	T	100	PASS	AC=572;AF=0.114217;AN=5008;NS=2504;DP=12673;EAS_AF=0.1121;AMR_AF=0.0231;AFR_AF=0.2458;EUR_AF=0.0338;SAS_AF=0.0859;AA=G|||;VT=SNP
8	4044246	rs6986281	C	A	100	PASS	AC=4285;AF=0.855631;AN=5008;NS=2504;DP=12940;EAS_AF=0.881;AMR_AF=0.9078;AFR_AF=0.7519;EUR_AF=0.8479;SAS_AF=0.9407;AA=C|||;VT=SNP
8	4044319	rs6985284	G	C	100	PASS	AC=4284;AF=0.855431;AN=5008;NS=2504;DP=9744;EAS_AF=0.88;AMR_AF=0.9092;AFR_AF=0.7511;EUR_AF=0.8479;SAS_AF=0.9407;AA=G|||;VT=SNP
8	4044385	rs11786441	T	G	100	PASS	AC=4286;AF=0.855831;AN=5008;NS=2504;DP=9907;EAS_AF=0.88;AMR_AF=0.9092;AFR_AF=0.7526;EUR_AF=0.8479;SAS_AF=0.9407;AA=G|||;VT=SNP
8	4044404	rs11775154	G	C	100	PASS	AC=4286;AF=0.855831;AN=5008;NS=2504;DP=11371;EAS_AF=0.88;AMR_AF=0.9092;AFR_AF=0.7526;EUR_AF=0.8479;SAS_AF=0.9407;AA=G|||;VT=SNP
8	4044434	rs13263091	C	G	100	PASS	AC=4284;AF=0.855431;AN=5008;NS=2504;DP=13209;EAS_AF=0.88;AMR_AF=0.9092;AFR_AF=0.7519;EUR_AF=0.8469;SAS_AF=0.9407;AA=C|||;VT=SNP
8	4044445	rs112756204	G	C	100	PASS	AC=585;AF=0.116813;AN=5008;NS=2504;DP=13576;EAS_AF=0.1141;AMR_AF=0.0231;AFR_AF=0.2534;EUR_AF=0.0338;SAS_AF=0.0869;AA=G|||;VT=SNP
8	4044469	rs3860864	A	C	100	PASS	AC=4288;AF=0.85623;AN=5008;NS=2504;DP=13524;EAS_AF=0.8829;AMR_AF=0.9092;AFR_AF=0.7519;EUR_AF=0.8479;SAS_AF=0.9407;AA=A|||;VT=SNP
8	4044489	rs72624078	G	A	100	PASS	AC=1522;AF=0.303914;AN=5008;NS=2504;DP=13263;EAS_AF=0.3998;AMR_AF=0.2061;AFR_AF=0.4811;EUR_AF=0.167;SAS_AF=0.1759;AA=g|||;VT=SNP
8	4044566	rs3860865	G	A	100	PASS	AC=4277;AF=0.854034;AN=5008;NS=2504;DP=14972;EAS_AF=0.88;AMR_AF=0.9035;AFR_AF=0.7504;EUR_AF=0.8459;SAS_AF=0.9407;AA=A|||;VT=SNP
8	4044716	rs3990317	C	T	100	PASS	AC=4285;AF=0.855631;AN=5008;NS=2504;DP=15553;EAS_AF=0.88;AMR_AF=0.9092;AFR_AF=0.7519;EUR_AF=0.8479;SAS_AF=0.9407;AA=T|||;VT=SNP
8	4044827	rs3990319	G	C	100	PASS	AC=4282;AF=0.855032;AN=5008;NS=2504;DP=16936;EAS_AF=0.878;AMR_AF=0.9107;AFR_AF=0.7511;EUR_AF=0.8469;SAS_AF=0.9407;AA=G|||;VT=SNP
8	4044870	rs17405538	G	A	100	PASS	AC=882;AF=0.176118;AN=5008;NS=2504;DP=16682;EAS_AF=0.1518;AMR_AF=0.2075;AFR_AF=0.0507;EUR_AF=0.2346;SAS_AF=0.2883;AA=G|||;VT=SNP
8	4044952	rs10441632	T	G	100	PASS	AC=2776;AF=0.554313;AN=5008;NS=2504;DP=16889;EAS_AF=0.4782;AMR_AF=0.7046;AFR_AF=0.2814;EUR_AF=0.6819;SAS_AF=0.7638;AA=T|||;VT=SNP
8	4045024	rs1700089	T	A	100	PASS	AC=586;AF=0.117013;AN=5008;NS=2504;DP=16537;EAS_AF=0.12;AMR_AF=0.0893;AFR_AF=0.1573;EUR_AF=0.1481;SAS_AF=0.047;AA=T|||;VT=SNP
8	4045300	rs7015381	T	C	100	PASS	AC=898;AF=0.179313;AN=5008;NS=2504;DP=17546;EAS_AF=0.2887;AMR_AF=0.1787;AFR_AF=0.1967;EUR_AF=0.1342;SAS_AF=0.09;AA=T|||;VT=SNP
8	4045361	rs6990610	G	C	100	PASS	AC=4472;AF=0.892971;AN=5008;NS=2504;DP=16045;EAS_AF=0.88;AMR_AF=0.9193;AFR_AF=0.8865;EUR_AF=0.8499;SAS_AF=0.9407;AA=C|||;VT=SNP
8	4045424	rs6995684	C	T	100	PASS	AC=4472;AF=0.892971;AN=5008;NS=2504;DP=16025;EAS_AF=0.88;AMR_AF=0.9207;AFR_AF=0.8865;EUR_AF=0.8489;SAS_AF=0.9407;AA=T|||;VT=SNP
8	4045470	rs13270945	G	A	100	PASS	AC=2758;AF=0.550719;AN=5008;NS=2504;DP=16333;EAS_AF=0.4812;AMR_AF=0.7003;AFR_AF=0.2693;EUR_AF=0.6799;SAS_AF=0.7638;AA=G|||;VT=SNP
8	4045487	rs1700091	G	T	100	PASS	AC=398;AF=0.0794728;AN=5008;NS=2504;DP=16627;EAS_AF=0.12;AMR_AF=0.0749;AFR_AF=0.0219;EUR_AF=0.1491;SAS_AF=0.047;AA=G|||;VT=SNP
8	4045526	rs1647304	A	G	100	PASS	AC=397;AF=0.0792732;AN=5008;NS=2504;DP=17312;EAS_AF=0.12;AMR_AF=0.0749;AFR_AF=0.0219;EUR_AF=0.1491;SAS_AF=0.046;AA=A|||;VT=SNP
8	4045567	rs28628133	G	C	100	PASS	AC=3123;AF=0.623602;AN=5008;NS=2504;DP=18273;EAS_AF=0.4841;AMR_AF=0.7219;AFR_AF=0.475;EUR_AF=0.7137;SAS_AF=0.8057;AA=G|||;VT=SNP
8	4045591	rs9644363	C	G	100	PASS	AC=3471;AF=0.693091;AN=5008;NS=2504;DP=18873;EAS_AF=0.5903;AMR_AF=0.7248;AFR_AF=0.6815;EUR_AF=0.6779;SAS_AF=0.8078;AA=C|||;VT=SNP
8	4045663	rs5028015	C	T	100	PASS	AC=4475;AF=0.89357;AN=5008;NS=2504;DP=18348;EAS_AF=0.88;AMR_AF=0.9207;AFR_AF=0.8896;EUR_AF=0.8479;SAS_AF=0.9407;AA=T|||;VT=SNP
8	4045689	rs5028016	G	A	100	PASS	AC=4314;AF=0.861422;AN=5008;NS=2504;DP=17881;EAS_AF=0.7708;AMR_AF=0.9207;AFR_AF=0.8843;EUR_AF=0.8479;SAS_AF=0.8957;AA=A|||;VT=SNP
8	4045780	rs9644364	G	T	100	PASS	AC=3527;AF=0.704273;AN=5008;NS=2504;DP=16919;EAS_AF=0.5913;AMR_AF=0.732;AFR_AF=0.6619;EUR_AF=0.7137;SAS_AF=0.8487;AA=G|||;VT=SNP
8	4045835	rs6996352	C	T	100	PASS	AC=843;AF=0.168331;AN=5008;NS=2504;DP=18363;EAS_AF=0.2837;AMR_AF=0.1585;AFR_AF=0.1989;EUR_AF=0.0974;SAS_AF=0.0879;AA=C|||;VT=SNP
8	4045859	rs34515053	G	T	100	PASS	AC=400;AF=0.0798722;AN=5008;NS=2504;DP=19041;EAS_AF=0.0744;AMR_AF=0.1239;AFR_AF=0.0098;EUR_AF=0.1789;SAS_AF=0.047;AA=G|||;VT=SNP
8	4045910	rs34749479	C	T	100	PASS	AC=3425;AF=0.683906;AN=5008;NS=2504;DP=19027;EAS_AF=0.4821;AMR_AF=0.7435;AFR_AF=0.6884;EUR_AF=0.7197;SAS_AF=0.8067;AA=T|||;VT=SNP
8	4045914	rs35364155	A	C	100	PASS	AC=1872;AF=0.373802;AN=5008;NS=2504;DP=18917;EAS_AF=0.3313;AMR_AF=0.4914;AFR_AF=0.1921;EUR_AF=0.4453;SAS_AF=0.5061;AA=A|||;VT=SNP
8	4045952	rs34851282	C	A	100	PASS	AC=3185;AF=0.635982;AN=5008;NS=2504;DP=18505;EAS_AF=0.4851;AMR_AF=0.7205;AFR_AF=0.5794;EUR_AF=0.6789;SAS_AF=0.7638;AA=C|||;VT=SNP
8	4045983	rs28725409	T	C	100	PASS	AC=3423;AF=0.683506;AN=5008;NS=2504;DP=17729;EAS_AF=0.4851;AMR_AF=0.7421;AFR_AF=0.6876;EUR_AF=0.7157;SAS_AF=0.8078;AA=T|||;VT=SNP
8	4046052	rs13282730	A	G	100	PASS	AC=3424;AF=0.683706;AN=5008;NS=2504;DP=15509;EAS_AF=0.4851;AMR_AF=0.7406;AFR_AF=0.6868;EUR_AF=0.7197;SAS_AF=0.8067;AA=A|||;VT=SNP
8	4046073	rs78590223	G	A	100	PASS	AC=898;AF=0.179313;AN=5008;NS=2504;DP=15376;EAS_AF=0.2877;AMR_AF=0.1801;AFR_AF=0.1989;EUR_AF=0.1312;SAS_AF=0.09;AA=G|||;VT=SNP
8	4046092	rs13279779	G	T	100	PASS	AC=3423;AF=0.683506;AN=5008;NS=2504;DP=15161;EAS_AF=0.4831;AMR_AF=0.7406;AFR_AF=0.6884;EUR_AF=0.7187;SAS_AF=0.8067;AA=T|||;VT=SNP
8	4046098	rs11774620	T	C	100	PASS	AC=4322;AF=0.863019;AN=5008;NS=2504;DP=15205;EAS_AF=0.7728;AMR_AF=0.9207;AFR_AF=0.8865;EUR_AF=0.8499;SAS_AF=0.8967;AA=T|||;VT=SNP
8	4046276	rs11774658	T	C	100	PASS	AC=4318;AF=0.86222;AN=5008;NS=2504;DP=16524;EAS_AF=0.7718;AMR_AF=0.9207;AFR_AF=0.885;EUR_AF=0.8489;SAS_AF=0.8967;AA=C|||;VT=SNP
8	4046539	rs11136712	C	T	100	PASS	AC=4219;AF=0.842452;AN=5008;NS=2504;DP=17618;EAS_AF=0.7718;AMR_AF=0.9107;AFR_AF=0.8169;EUR_AF=0.8479;SAS_AF=0.8957;AA=c|||;VT=SNP
8	4046576	rs1647305	A	G	100	PASS	AC=556;AF=0.111022;AN=5008;NS=2504;DP=18359;EAS_AF=0.2292;AMR_AF=0.0749;AFR_AF=0.0265;EUR_AF=0.1481;SAS_AF=0.091;AA=A|||;VT=SNP
8	4046640	rs1647306	A	C	100	PASS	AC=555;AF=0.110823;AN=5008;NS=2504;DP=18523;EAS_AF=0.2282;AMR_AF=0.0749;AFR_AF=0.0265;EUR_AF=0.1481;SAS_AF=0.091;AA=A|||;VT=SNP
8	4046658	rs1700092	G	C	100	PASS	AC=693;AF=0.138379;AN=5008;NS=2504;DP=18174;EAS_AF=0.2282;AMR_AF=0.0865;AFR_AF=0.1241;EUR_AF=0.1491;SAS_AF=0.091;AA=g|||;VT=SNP
8	4046734	rs6987253	T	C	100	PASS	AC=4221;AF=0.842851;AN=5008;NS=2504;DP=16005;EAS_AF=0.7708;AMR_AF=0.9107;AFR_AF=0.8177;EUR_AF=0.8489;SAS_AF=0.8967;AA=T|||;VT=SNP
8	4046806	rs1700093	T	C	100	PASS	AC=556;AF=0.111022;AN=5008;NS=2504;DP=16776;EAS_AF=0.2282;AMR_AF=0.0749;AFR_AF=0.0265;EUR_AF=0.1491;SAS_AF=0.091;AA=T|||;VT=SNP
8	4046873	rs7000736	G	C	100	PASS	AC=4221;AF=0.842851;AN=5008;NS=2504;DP=4324;EAS_AF=0.7718;AMR_AF=0.9107;AFR_AF=0.8177;EUR_AF=0.8479;SAS_AF=0.8967;AA=G|||;VT=SNP
8	4046906	rs34128707	C	G	100	PASS	AC=4221;AF=0.842851;AN=5008;NS=2504;DP=10033;EAS_AF=0.7718;AMR_AF=0.9107;AFR_AF=0.8177;EUR_AF=0.8479;SAS_AF=0.8967;AA=C|||;VT=SNP
8	4047042	rs6558853	A	T	100	PASS	AC=4221;AF=0.842851;AN=5008;NS=2504;DP=15480;EAS_AF=0.7708;AMR_AF=0.9107;AFR_AF=0.8177;EUR_AF=0.8479;SAS_AF=0.8978;AA=A|||;VT=SNP
8	4047054	rs4875304	C	A	100	PASS	AC=4153;AF=0.829273;AN=5008;NS=2504;DP=15156;EAS_AF=0.7659;AMR_AF=0.8991;AFR_AF=0.8154;EUR_AF=0.8082;SAS_AF=0.8855;AA=C|||;VT=SNP
8	4047464	rs4086674	C	G	100	PASS	AC=4005;AF=0.79972;AN=5008;NS=2504;DP=14612;EAS_AF=0.7708;AMR_AF=0.8948;AFR_AF=0.7216;EUR_AF=0.8111;SAS_AF=0.8558;AA=C|||;VT=SNP
8	4047546	rs1714783	C	A	100	PASS	AC=735;AF=0.146765;AN=5008;NS=2504;DP=15442;EAS_AF=0.2282;AMR_AF=0.0908;AFR_AF=0.1543;EUR_AF=0.1491;SAS_AF=0.09;AA=C|||;VT=SNP
8	4047566	rs1647308	G	T	100	PASS	AC=734;AF=0.146565;AN=5008;NS=2504;DP=14575;EAS_AF=0.2282;AMR_AF=0.0908;AFR_AF=0.1543;EUR_AF=0.1491;SAS_AF=0.089;AA=G|||;VT=SNP
8	4047577	rs4086675	G	A	100	PASS	AC=4175;AF=0.833666;AN=5008;NS=2504;DP=14425;EAS_AF=0.7698;AMR_AF=0.9063;AFR_AF=0.7852;EUR_AF=0.8479;SAS_AF=0.8988;AA=G|||;VT=SNP
8	4047602	rs6988224	A	C	100	PASS	AC=4022;AF=0.803115;AN=5008;NS=2504;DP=14112;EAS_AF=0.7718;AMR_AF=0.8948;AFR_AF=0.733;EUR_AF=0.8111;SAS_AF=0.8569;AA=A|||;VT=SNP
8	4047650	rs1647309	A	G	100	PASS	AC=3705;AF=0.739816;AN=5008;NS=2504;DP=13212;EAS_AF=0.8492;AMR_AF=0.7911;AFR_AF=0.6089;EUR_AF=0.7823;SAS_AF=0.7239;AA=G|||;VT=SNP
8	4047812	rs6992631	T	G	100	PASS	AC=4125;AF=0.823682;AN=5008;NS=2504;DP=11549;EAS_AF=0.7718;AMR_AF=0.9049;AFR_AF=0.8064;EUR_AF=0.8111;SAS_AF=0.8558;AA=G|||;VT=SNP
8	4047943	rs7007375	C	T	100	PASS	AC=3768;AF=0.752396;AN=5008;NS=2504;DP=15321;EAS_AF=0.7679;AMR_AF=0.889;AFR_AF=0.5469;EUR_AF=0.8121;SAS_AF=0.8558;AA=C|||;VT=SNP
8	4048009	rs7007410	C	T	100	PASS	AC=3737;AF=0.746206;AN=5008;NS=2504;DP=15275;EAS_AF=0.7708;AMR_AF=0.8847;AFR_AF=0.5227;EUR_AF=0.8121;SAS_AF=0.8569;AA=C|||;VT=SNP
8	4048123	rs6993215	T	C	100	PASS	AC=3739;AF=0.746605;AN=5008;NS=2504;DP=14587;EAS_AF=0.7718;AMR_AF=0.8847;AFR_AF=0.5227;EUR_AF=0.8121;SAS_AF=0.8579;AA=T|||;VT=SNP
8	4048184	rs13275448	T	C	100	PASS	AC=3781;AF=0.754992;AN=5008;NS=2504;DP=16174;EAS_AF=0.7718;AMR_AF=0.8876;AFR_AF=0.5552;EUR_AF=0.8091;SAS_AF=0.8579;AA=t|||;VT=SNP
8	4048186	rs6989172	A	G	100	PASS	AC=3788;AF=0.75639;AN=5008;NS=2504;DP=16247;EAS_AF=0.7718;AMR_AF=0.889;AFR_AF=0.5598;EUR_AF=0.8091;SAS_AF=0.8579;AA=G|||;VT=SNP
8	4048597	rs779129	A	G	100	PASS	AC=3602;AF=0.719249;AN=5008;NS=2504;DP=17041;EAS_AF=0.8373;AMR_AF=0.7911;AFR_AF=0.528;EUR_AF=0.7952;SAS_AF=0.727;AA=A|||;VT=SNP
8	4048774	rs13276681	A	C	100	PASS	AC=3211;AF=0.641174;AN=5008;NS=2504;DP=14494;EAS_AF=0.5298;AMR_AF=0.7349;AFR_AF=0.5492;EUR_AF=0.7535;SAS_AF=0.6984;AA=C|||;VT=SNP
8	4048858	rs10111021	C	A	100	PASS	AC=647;AF=0.129193;AN=5008;NS=2504;DP=15446;EAS_AF=0.2242;AMR_AF=0.0648;AFR_AF=0.1513;EUR_AF=0.1024;SAS_AF=0.0746;AA=C|||;VT=SNP
8	4049011	rs17069297	C	T	100	PASS	AC=728;AF=0.145367;AN=5008;NS=2504;DP=19295;EAS_AF=0.244;AMR_AF=0.1513;AFR_AF=0.1271;EUR_AF=0.1272;SAS_AF=0.0828;AA=C|||;VT=SNP
8	4049047	rs4415339	A	C	100	PASS	AC=3939;AF=0.786542;AN=5008;NS=2504;DP=18043;EAS_AF=0.879;AMR_AF=0.8905;AFR_AF=0.5575;EUR_AF=0.8141;SAS_AF=0.8988;AA=A|||;VT=SNP
8	4049374	rs779130	A	G	100	PASS	AC=405;AF=0.0808706;AN=5008;NS=2504;DP=20356;EAS_AF=0.12;AMR_AF=0.0778;AFR_AF=0.0227;EUR_AF=0.1541;SAS_AF=0.046;AA=A|||;VT=SNP
8	4050710	rs11781720	G	A	100	PASS	AC=3469;AF=0.692692;AN=5008;NS=2504;DP=16221;EAS_AF=0.7907;AMR_AF=0.6254;AFR_AF=0.739;EUR_AF=0.4861;SAS_AF=0.7894;AA=A|||;VT=SNP
8	4051243	rs11985852	C	T	100	PASS	AC=1171;AF=0.233826;AN=5008;NS=2504;DP=20143;EAS_AF=0.1974;AMR_AF=0.3213;AFR_AF=0.1868;EUR_AF=0.2356;SAS_AF=0.271;AA=C|||;VT=SNP
8	4051327	rs11985882	C	T	100	PASS	AC=1254;AF=0.250399;AN=5008;NS=2504;DP=18051;EAS_AF=0.1984;AMR_AF=0.3415;AFR_AF=0.1876;EUR_AF=0.2982;SAS_AF=0.2751;AA=c|||;VT=SNP
8	4051387	rs779131	G	A	100	PASS	AC=778;AF=0.155351;AN=5008;NS=2504;DP=17075;EAS_AF=0.2232;AMR_AF=0.0965;AFR_AF=0.1846;EUR_AF=0.1511;SAS_AF=0.092;AA=A|||;VT=SNP
8	4051497	rs11989624	A	C	100	PASS	AC=1361;AF=0.271765;AN=5008;NS=2504;DP=16366;EAS_AF=0.2024;AMR_AF=0.3588;AFR_AF=0.239;EUR_AF=0.3121;SAS_AF=0.2843;AA=A|||;VT=SNP
8	4052031	rs779132	T	C	100	PASS	AC=3233;AF=0.645567;AN=5008;NS=2504;DP=16906;EAS_AF=0.7887;AMR_AF=0.6326;AFR_AF=0.5091;EUR_AF=0.666;SAS_AF=0.6708;AA=t|||;VT=SNP
8	4052093	rs779133	G	A	100	PASS	AC=2732;AF=0.545527;AN=5008;NS=2504;DP=16609;EAS_AF=0.627;AMR_AF=0.5735;AFR_AF=0.3427;EUR_AF=0.6481;SAS_AF=0.6104;AA=G|||;VT=SNP
8	4052123	rs3860866	A	C	100	PASS	AC=1595;AF=0.31849;AN=5008;NS=2504;DP=16741;EAS_AF=0.2232;AMR_AF=0.379;AFR_AF=0.3661;EUR_AF=0.326;SAS_AF=0.3016;AA=A|||;VT=SNP
8	4052221	rs1647311	A	G	100	PASS	AC=842;AF=0.168131;AN=5008;NS=2504;DP=16900;EAS_AF=0.2877;AMR_AF=0.1196;AFR_AF=0.1566;EUR_AF=0.161;SAS_AF=0.1022;AA=A|||;VT=SNP
8	4052459	rs2552111	T	G	100	PASS	AC=575;AF=0.114816;AN=5008;NS=2504;DP=15659;EAS_AF=0.121;AMR_AF=0.0951;AFR_AF=0.1384;EUR_AF=0.1581;SAS_AF=0.046;AA=T|||;VT=SNP
8	4052555	rs2656298	C	T	100	PASS	AC=3025;AF=0.604034;AN=5008;NS=2504;DP=16240;EAS_AF=0.6607;AMR_AF=0.6282;AFR_AF=0.4607;EUR_AF=0.7107;SAS_AF=0.6125;AA=T|||;VT=SNP
8	4052591	rs2552112	T	G	100	PASS	AC=1771;AF=0.353634;AN=5008;NS=2504;DP=16509;EAS_AF=0.3333;AMR_AF=0.4207;AFR_AF=0.3268;EUR_AF=0.4344;SAS_AF=0.2802;AA=T|||;VT=SNP
8	4052593	rs2656299	C	A	100	PASS	AC=1770;AF=0.353435;AN=5008;NS=2504;DP=16345;EAS_AF=0.3333;AMR_AF=0.4193;AFR_AF=0.3283;EUR_AF=0.4284;SAS_AF=0.2843;AA=A|||;VT=SNP
8	4052895	rs889994	A	G	100	PASS	AC=694;AF=0.138578;AN=5008;NS=2504;DP=16480;EAS_AF=0.2768;AMR_AF=0.1196;AFR_AF=0.031;EUR_AF=0.175;SAS_AF=0.1176;AA=A|||;VT=SNP
8	4052994	rs17405766	C	G	100	PASS	AC=236;AF=0.0471246;AN=5008;NS=2504;DP=18860;EAS_AF=0.0238;AMR_AF=0.1484;AFR_AF=0.0045;EUR_AF=0.0527;SAS_AF=0.0511;AA=C|||;VT=SNP
8	4053047	rs968370	G	C	100	PASS	AC=2368;AF=0.472843;AN=5008;NS=2504;DP=17859;EAS_AF=0.5139;AMR_AF=0.5663;AFR_AF=0.2005;EUR_AF=0.5915;SAS_AF=0.6104;AA=G|||;VT=SNP
8	4053079	rs968371	C	G	100	PASS	AC=2285;AF=0.45627;AN=5008;NS=2504;DP=18171;EAS_AF=0.5089;AMR_AF=0.5346;AFR_AF=0.2057;EUR_AF=0.5676;SAS_AF=0.5706;AA=C|||;VT=SNP
8	4053705	rs813584	C	G	100	PASS	AC=2908;AF=0.580671;AN=5008;NS=2504;DP=11668;EAS_AF=0.625;AMR_AF=0.6153;AFR_AF=0.388;EUR_AF=0.7256;SAS_AF=0.6217;AA=C|||;VT=SNP
8	4054500	rs28373596	C	T	100	PASS	AC=884;AF=0.176518;AN=5008;NS=2504;DP=18646;EAS_AF=0.122;AMR_AF=0.1499;AFR_AF=0.2148;EUR_AF=0.166;SAS_AF=0.2106;AA=C|||;VT=SNP
8	4054720	rs7840813	T	A	100	PASS	AC=537;AF=0.107228;AN=5008;NS=2504;DP=18969;EAS_AF=0.0268;AMR_AF=0.1758;AFR_AF=0.205;EUR_AF=0.0517;SAS_AF=0.0665;AA=T|||;VT=SNP
8	4054767	rs62503968	G	A	100	PASS	AC=900;AF=0.179712;AN=5008;NS=2504;DP=19277;EAS_AF=0.1181;AMR_AF=0.1513;AFR_AF=0.2277;EUR_AF=0.168;SAS_AF=0.2106;AA=g|||;VT=SNP
8	4054770	rs7840845	T	A	100	PASS	AC=521;AF=0.104034;AN=5008;NS=2504;DP=19399;EAS_AF=0.0258;AMR_AF=0.1772;AFR_AF=0.205;EUR_AF=0.0517;SAS_AF=0.0501;AA=T|||;VT=SNP
8	4054953	rs7841156	T	C	100	PASS	AC=540;AF=0.107827;AN=5008;NS=2504;DP=18869;EAS_AF=0.0258;AMR_AF=0.1772;AFR_AF=0.2065;EUR_AF=0.0537;SAS_AF=0.0654;AA=T|||;VT=SNP
8	4055063	rs7837656	A	G	100	PASS	AC=548;AF=0.109425;AN=5008;NS=2504;DP=18603;EAS_AF=0.0268;AMR_AF=0.1772;AFR_AF=0.2118;EUR_AF=0.0537;SAS_AF=0.0654;AA=A|||;VT=SNP
8	4055073	rs7841311	T	C	100	PASS	AC=526;AF=0.105032;AN=5008;NS=2504;DP=18726;EAS_AF=0.0258;AMR_AF=0.1801;AFR_AF=0.2065;EUR_AF=0.0537;SAS_AF=0.0491;AA=T|||;VT=SNP
8	4055218	rs4875306	T	G	100	PASS	AC=1487;AF=0.296925;AN=5008;NS=2504;DP=18024;EAS_AF=0.3542;AMR_AF=0.219;AFR_AF=0.3169;EUR_AF=0.2614;SAS_AF=0.3027;AA=T|||;VT=SNP
8	4055319	rs4875307	T	C	100	PASS	AC=1273;AF=0.254193;AN=5008;NS=2504;DP=18193;EAS_AF=0.3512;AMR_AF=0.1671;AFR_AF=0.267;EUR_AF=0.1938;SAS_AF=0.2607;AA=T|||;VT=SNP
8	4055507	rs779118	G	C	100	PASS	AC=451;AF=0.0900559;AN=5008;NS=2504;DP=20717;EAS_AF=0.1468;AMR_AF=0.0836;AFR_AF=0.0257;EUR_AF=0.163;SAS_AF=0.0481;AA=G|||;VT=SNP
8	4055581	rs7012939	A	T	100	PASS	AC=629;AF=0.125599;AN=5008;NS=2504;DP=20468;EAS_AF=0.0268;AMR_AF=0.1758;AFR_AF=0.2753;EUR_AF=0.0517;SAS_AF=0.0654;AA=T|||;VT=SNP
8	4055602	rs6992177	G	C	100	PASS	AC=545;AF=0.108826;AN=5008;NS=2504;DP=19806;EAS_AF=0.0268;AMR_AF=0.1758;AFR_AF=0.2118;EUR_AF=0.0517;SAS_AF=0.0654;AA=G|||;VT=SNP
8	4055618	rs6992181	G	C	100	PASS	AC=537;AF=0.107228;AN=5008;NS=2504;DP=19340;EAS_AF=0.0258;AMR_AF=0.183;AFR_AF=0.2065;EUR_AF=0.0626;SAS_AF=0.0491;AA=G|||;VT=SNP
8	4055623	rs7013060	A	C	100	PASS	AC=645;AF=0.128794;AN=5008;NS=2504;DP=19331;EAS_AF=0.0268;AMR_AF=0.183;AFR_AF=0.2761;EUR_AF=0.0616;SAS_AF=0.0654;AA=C|||;VT=SNP
8	4055665	rs7013089	A	C	100	PASS	AC=563;AF=0.11242;AN=5008;NS=2504;DP=18860;EAS_AF=0.0268;AMR_AF=0.1859;AFR_AF=0.2126;EUR_AF=0.0616;SAS_AF=0.0654;AA=A|||;VT=SNP
8	4055776	rs7013270	A	G	100	PASS	AC=547;AF=0.109225;AN=5008;NS=2504;DP=18625;EAS_AF=0.0268;AMR_AF=0.1787;AFR_AF=0.2118;EUR_AF=0.0517;SAS_AF=0.0654;AA=G|||;VT=SNP
8	4056083	rs11989184	A	C	100	PASS	AC=1171;AF=0.233826;AN=5008;NS=2504;DP=18301;EAS_AF=0.2937;AMR_AF=0.1599;AFR_AF=0.2595;EUR_AF=0.175;SAS_AF=0.2505;AA=A|||;VT=SNP
8	4056341	rs34517386	A	G	100	PASS	AC=1125;AF=0.224641;AN=5008;NS=2504;DP=18192;EAS_AF=0.2808;AMR_AF=0.1599;AFR_AF=0.2549;EUR_AF=0.166;SAS_AF=0.2321;AA=A|||;VT=SNP
8	4056592	rs17069371	G	C	100	PASS	AC=1310;AF=0.261581;AN=5008;NS=2504;DP=17556;EAS_AF=0.2798;AMR_AF=0.1643;AFR_AF=0.3661;EUR_AF=0.174;SAS_AF=0.2607;AA=a|||;VT=SNP
8	4057197	rs61308067	C	A	100	PASS	AC=857;AF=0.171126;AN=5008;NS=2504;DP=19141;EAS_AF=0.2718;AMR_AF=0.1354;AFR_AF=0.1225;EUR_AF=0.1054;SAS_AF=0.226;AA=C|||;VT=SNP
8	4057686	rs17069382	G	C	100	PASS	AC=1076;AF=0.214856;AN=5008;NS=2504;DP=14654;EAS_AF=0.2381;AMR_AF=0.1354;AFR_AF=0.2542;EUR_AF=0.1799;SAS_AF=0.2301;AA=G|||;VT=SNP
8	4059226	rs2081354	G	T	100	PASS	AC=788;AF=0.157348;AN=5008;NS=2504;DP=14473;EAS_AF=0.13;AMR_AF=0.1282;AFR_AF=0.2171;EUR_AF=0.1769;SAS_AF=0.1053;AA=G|||;VT=SNP
8	4059642	rs710259	G	A	100	PASS	AC=3964;AF=0.791534;AN=5008;NS=2504;DP=16454;EAS_AF=0.8452;AMR_AF=0.8703;AFR_AF=0.6188;EUR_AF=0.8231;SAS_AF=0.8814;AA=G|||;VT=SNP
8	4059676	rs710258	G	A	100	PASS	AC=3962;AF=0.791134;AN=5008;NS=2504;DP=17360;EAS_AF=0.8452;AMR_AF=0.8703;AFR_AF=0.6172;EUR_AF=0.8231;SAS_AF=0.8814;AA=g|||;VT=SNP
8	4059981	rs3893792	C	T	100	PASS	AC=4315;AF=0.861621;AN=5008;NS=2504;DP=18190;EAS_AF=0.8512;AMR_AF=0.8977;AFR_AF=0.8253;EUR_AF=0.8221;SAS_AF=0.9366;AA=T|||;VT=SNP
8	4060017	rs710257	T	C	100	PASS	AC=3905;AF=0.779752;AN=5008;NS=2504;DP=17972;EAS_AF=0.8452;AMR_AF=0.8689;AFR_AF=0.5734;EUR_AF=0.8241;SAS_AF=0.8824;AA=T|||;VT=SNP
8	4060604	rs4875308	G	A	100	PASS	AC=1831;AF=0.365615;AN=5008;NS=2504;DP=20668;EAS_AF=0.2073;AMR_AF=0.5144;AFR_AF=0.1747;EUR_AF=0.502;SAS_AF=0.5409;AA=G|||;VT=SNP
8	4060673	rs2552116	T	C	100	PASS	AC=2031;AF=0.405551;AN=5008;NS=2504;DP=20016;EAS_AF=0.6438;AMR_AF=0.3818;AFR_AF=0.2738;EUR_AF=0.3767;SAS_AF=0.3845;AA=T|||;VT=SNP
8	4061058	rs3914776	G	A	100	PASS	AC=867;AF=0.173123;AN=5008;NS=2504;DP=18992;EAS_AF=0.2867;AMR_AF=0.1268;AFR_AF=0.1203;EUR_AF=0.1083;SAS_AF=0.227;AA=G|||;VT=SNP
8	4061204	rs1714708	T	C	100	PASS	AC=3412;AF=0.68131;AN=5008;NS=2504;DP=17780;EAS_AF=0.7024;AMR_AF=0.8112;AFR_AF=0.4697;EUR_AF=0.837;SAS_AF=0.6933;AA=T|||;VT=SNP
8	4062899	rs62501362	C	T	100	PASS	AC=917;AF=0.183107;AN=5008;NS=2504;DP=17521;EAS_AF=0.249;AMR_AF=0.147;AFR_AF=0.0998;EUR_AF=0.174;SAS_AF=0.2628;AA=C|||;VT=SNP
8	4063488	rs3860868	C	T	100	PASS	AC=2517;AF=0.502596;AN=5008;NS=2504;DP=16295;EAS_AF=0.5268;AMR_AF=0.5533;AFR_AF=0.3638;EUR_AF=0.5825;SAS_AF=0.547;AA=C|||;VT=SNP
8	4063615	rs62501363	A	T	100	PASS	AC=454;AF=0.090655;AN=5008;NS=2504;DP=17288;EAS_AF=0.0109;AMR_AF=0.072;AFR_AF=0.1989;EUR_AF=0.0795;SAS_AF=0.0511;AA=A|||;VT=SNP
8	4063635	rs56336299	G	A	100	PASS	AC=907;AF=0.18111;AN=5008;NS=2504;DP=17889;EAS_AF=0.253;AMR_AF=0.1484;AFR_AF=0.0832;EUR_AF=0.175;SAS_AF=0.2689;AA=G|||;VT=SNP
8	4063650	rs55662983	G	A	100	PASS	AC=900;AF=0.179712;AN=5008;NS=2504;DP=18076;EAS_AF=0.25;AMR_AF=0.1484;AFR_AF=0.0817;EUR_AF=0.174;SAS_AF=0.2679;AA=G|||;VT=SNP
8	4063846	rs4554485	C	G	100	PASS	AC=1064;AF=0.21246;AN=5008;NS=2504;DP=15888;EAS_AF=0.256;AMR_AF=0.1527;AFR_AF=0.1868;EUR_AF=0.1839;SAS_AF=0.274;AA=C|||;VT=SNP
8	4064126	rs11784219	G	C	100	PASS	AC=473;AF=0.0944489;AN=5008;NS=2504;DP=17855;EAS_AF=0.0109;AMR_AF=0.0764;AFR_AF=0.2103;EUR_AF=0.0805;SAS_AF=0.0511;AA=G|||;VT=SNP
8	4064505	rs11781180	A	C	100	PASS	AC=547;AF=0.109225;AN=5008;NS=2504;DP=13397;EAS_AF=0.0427;AMR_AF=0.0807;AFR_AF=0.2375;EUR_AF=0.0805;SAS_AF=0.0542;AA=A|||;VT=SNP
8	4064927	rs62501365	A	T	100	PASS	AC=514;AF=0.102636;AN=5008;NS=2504;DP=15375;EAS_AF=0.0407;AMR_AF=0.0764;AFR_AF=0.2194;EUR_AF=0.0795;SAS_AF=0.0511;AA=A|||;VT=SNP
8	4065002	rs56376225	T	G	100	PASS	AC=736;AF=0.146965;AN=5008;NS=2504;DP=15631;EAS_AF=0.0407;AMR_AF=0.0922;AFR_AF=0.3654;EUR_AF=0.0835;SAS_AF=0.0654;AA=T|||;VT=SNP
8	4065529	rs1568330	C	A	100	PASS	AC=1955;AF=0.390375;AN=5008;NS=2504;DP=16918;EAS_AF=0.3016;AMR_AF=0.4236;AFR_AF=0.1868;EUR_AF=0.5636;SAS_AF=0.5552;AA=C|||;VT=SNP
8	4065663	rs62501367	C	T	100	PASS	AC=646;AF=0.128994;AN=5008;NS=2504;DP=16672;EAS_AF=0.0109;AMR_AF=0.0764;AFR_AF=0.329;EUR_AF=0.0825;SAS_AF=0.0654;AA=T|||;VT=SNP
8	4066036	rs17069462	T	C	100	PASS	AC=712;AF=0.142173;AN=5008;NS=2504;DP=16499;EAS_AF=0.0407;AMR_AF=0.0821;AFR_AF=0.3404;EUR_AF=0.0825;SAS_AF=0.0828;AA=G|||;VT=SNP
8	4066549	rs1700073	T	C	100	PASS	AC=1190;AF=0.23762;AN=5008;NS=2504;DP=18110;EAS_AF=0.1915;AMR_AF=0.1556;AFR_AF=0.3949;EUR_AF=0.2256;SAS_AF=0.1431;AA=C|||;VT=SNP
8	4066831	rs1647315	T	C	100	PASS	AC=1161;AF=0.231829;AN=5008;NS=2504;DP=18671;EAS_AF=0.1885;AMR_AF=0.1643;AFR_AF=0.3812;EUR_AF=0.2306;SAS_AF=0.1237;AA=C|||;VT=SNP
8	4066913	rs10503241	G	C	100	PASS	AC=496;AF=0.0990415;AN=5008;NS=2504;DP=19927;EAS_AF=0.0397;AMR_AF=0.0692;AFR_AF=0.2171;EUR_AF=0.0706;SAS_AF=0.0511;AA=g|||;VT=SNP
8	4067273	rs13280295	C	A	100	PASS	AC=506;AF=0.101038;AN=5008;NS=2504;DP=20995;EAS_AF=0.125;AMR_AF=0.1052;AFR_AF=0.0083;EUR_AF=0.1083;SAS_AF=0.1912;AA=C|||;VT=SNP
8	4067689	rs73184114	C	G	100	PASS	AC=337;AF=0.0672923;AN=5008;NS=2504;DP=18338;EAS_AF=0.1429;AMR_AF=0.0504;AFR_AF=0.0212;EUR_AF=0.0905;SAS_AF=0.0399;AA=C|||;VT=SNP
8	4067803	rs1519167	T	G	100	PASS	AC=447;AF=0.0892572;AN=5008;NS=2504;DP=19135;EAS_AF=0.1518;AMR_AF=0.0821;AFR_AF=0.0234;EUR_AF=0.1531;SAS_AF=0.0532;AA=T|||;VT=SNP
8	4068027	rs11781359	C	G	100	PASS	AC=858;AF=0.171326;AN=5008;NS=2504;DP=16271;EAS_AF=0.1538;AMR_AF=0.1124;AFR_AF=0.2693;EUR_AF=0.1561;SAS_AF=0.1145;AA=G|||;VT=SNP
8	4068535	rs1714712	T	G	100	PASS	AC=479;AF=0.095647;AN=5008;NS=2504;DP=16579;EAS_AF=0.1478;AMR_AF=0.0764;AFR_AF=0.0431;EUR_AF=0.1511;SAS_AF=0.0695;AA=T|||;VT=SNP
8	4068713	rs1700072	G	C	100	PASS	AC=443;AF=0.0884585;AN=5008;NS=2504;DP=15216;EAS_AF=0.1468;AMR_AF=0.0778;AFR_AF=0.025;EUR_AF=0.1511;SAS_AF=0.0573;AA=G|||;VT=SNP
8	4070222	rs12156156	C	A	100	PASS	AC=509;AF=0.101637;AN=5008;NS=2504;DP=14292;EAS_AF=0.127;AMR_AF=0.0504;AFR_AF=0.1581;EUR_AF=0.0885;SAS_AF=0.0491;AA=A|||;VT=SNP
8	4070415	rs3889326	G	T	100	PASS	AC=1168;AF=0.233227;AN=5008;NS=2504;DP=14456;EAS_AF=0.375;AMR_AF=0.3127;AFR_AF=0.0628;EUR_AF=0.1988;SAS_AF=0.2965;AA=G|||;VT=SNP
8	4070767	rs13248376	C	G	100	PASS	AC=817;AF=0.163139;AN=5008;NS=2504;DP=17353;EAS_AF=0.2569;AMR_AF=0.1499;AFR_AF=0.0734;EUR_AF=0.1252;SAS_AF=0.2362;AA=C|||;VT=SNP
8	4070860	rs1700070	G	C	100	PASS	AC=3384;AF=0.675719;AN=5008;NS=2504;DP=17095;EAS_AF=0.5417;AMR_AF=0.8473;AFR_AF=0.4054;EUR_AF=0.8698;SAS_AF=0.8579;AA=G|||;VT=SNP
8	4071104	rs13249547	C	T	100	PASS	AC=582;AF=0.116214;AN=5008;NS=2504;DP=20164;EAS_AF=0.121;AMR_AF=0.1369;AFR_AF=0.0325;EUR_AF=0.1471;SAS_AF=0.1779;AA=T|||;VT=SNP
8	4071214	rs10099864	G	C	100	PASS	AC=859;AF=0.171526;AN=5008;NS=2504;DP=17331;EAS_AF=0.1389;AMR_AF=0.1254;AFR_AF=0.177;EUR_AF=0.2078;SAS_AF=0.1933;AA=G|||;VT=SNP
8	4071270	rs7829915	A	G	100	PASS	AC=2383;AF=0.475839;AN=5008;NS=2504;DP=17764;EAS_AF=0.7153;AMR_AF=0.5865;AFR_AF=0.18;EUR_AF=0.5189;SAS_AF=0.5061;AA=A|||;VT=SNP
8	4071351	rs10100889	C	G	100	PASS	AC=1388;AF=0.277157;AN=5008;NS=2504;DP=19640;EAS_AF=0.3284;AMR_AF=0.3689;AFR_AF=0.0885;EUR_AF=0.3529;SAS_AF=0.3364;AA=C|||;VT=SNP
8	4071438	rs890000	C	G	100	PASS	AC=3452;AF=0.689297;AN=5008;NS=2504;DP=19723;EAS_AF=0.6756;AMR_AF=0.732;AFR_AF=0.8427;EUR_AF=0.6769;SAS_AF=0.4785;AA=G|||;VT=SNP
8	4071514	rs890001	C	G	100	PASS	AC=4696;AF=0.9377;AN=5008;NS=2504;DP=20038;EAS_AF=0.8819;AMR_AF=0.9539;AFR_AF=0.9221;EUR_AF=0.9563;SAS_AF=0.9857;AA=G|||;VT=SNP
8	4071516	rs1714714	G	C	100	PASS	AC=1336;AF=0.266773;AN=5008;NS=2504;DP=20096;EAS_AF=0.3929;AMR_AF=0.3141;AFR_AF=0.0673;EUR_AF=0.3549;SAS_AF=0.2822;AA=G|||;VT=SNP
8	4073102	rs9792308	T	C	100	PASS	AC=2828;AF=0.564696;AN=5008;NS=2504;DP=15627;EAS_AF=0.3651;AMR_AF=0.5965;AFR_AF=0.7489;EUR_AF=0.3767;SAS_AF=0.6922;AA=C|||;VT=SNP
8	4073225	rs2407312	T	G	100	PASS	AC=2252;AF=0.449681;AN=5008;NS=2504;DP=17542;EAS_AF=0.2718;AMR_AF=0.5807;AFR_AF=0.4266;EUR_AF=0.3767;SAS_AF=0.6462;AA=T|||;VT=SNP
8	4073265	rs1714717	T	G	100	PASS	AC=1065;AF=0.21266;AN=5008;NS=2504;DP=17452;EAS_AF=0.2361;AMR_AF=0.2291;AFR_AF=0.0567;EUR_AF=0.4334;SAS_AF=0.1605;AA=T|||;VT=SNP
8	4074311	rs1714718	A	G	100	PASS	AC=2476;AF=0.494409;AN=5008;NS=2504;DP=19195;EAS_AF=0.6528;AMR_AF=0.4193;AFR_AF=0.4448;EUR_AF=0.6272;SAS_AF=0.3149;AA=A|||;VT=SNP
8	4074533	rs1401483	G	T	100	PASS	AC=2059;AF=0.411142;AN=5008;NS=2504;DP=18024;EAS_AF=0.6419;AMR_AF=0.3876;AFR_AF=0.1815;EUR_AF=0.6213;SAS_AF=0.2843;AA=G|||;VT=SNP
8	4074670	rs1700068	C	G	100	PASS	AC=2243;AF=0.447883;AN=5008;NS=2504;DP=19074;EAS_AF=0.6458;AMR_AF=0.402;AFR_AF=0.3101;EUR_AF=0.6252;SAS_AF=0.2802;AA=C|||;VT=SNP
8	4075036	rs1519168	G	C	100	PASS	AC=1915;AF=0.382388;AN=5008;NS=2504;DP=17457;EAS_AF=0.5903;AMR_AF=0.3934;AFR_AF=0.0953;EUR_AF=0.6262;SAS_AF=0.2975;AA=G|||;VT=SNP
8	4075054	rs73184150	A	G	100	PASS	AC=275;AF=0.0549121;AN=5008;NS=2504;DP=16971;EAS_AF=0.1359;AMR_AF=0.0663;AFR_AF=0.0144;EUR_AF=0.0348;SAS_AF=0.0389;AA=A|||;VT=SNP
8	4075279	rs3849841	G	A	100	PASS	AC=1938;AF=0.386981;AN=5008;NS=2504;DP=18536;EAS_AF=0.2361;AMR_AF=0.5591;AFR_AF=0.3661;EUR_AF=0.3509;SAS_AF=0.4857;AA=G|||;VT=SNP
8	4075514	rs2068242	A	C	100	PASS	AC=860;AF=0.171725;AN=5008;NS=2504;DP=18276;EAS_AF=0.2083;AMR_AF=0.0288;AFR_AF=0.2965;EUR_AF=0.0229;SAS_AF=0.2198;AA=A|||;VT=SNP
8	4075671	rs1356652	G	T	100	PASS	AC=894;AF=0.178514;AN=5008;NS=2504;DP=19035;EAS_AF=0.2192;AMR_AF=0.1873;AFR_AF=0.0408;EUR_AF=0.34;SAS_AF=0.1503;AA=G|||;VT=SNP
8	4075796	rs3849842	C	A	100	PASS	AC=2836;AF=0.566294;AN=5008;NS=2504;DP=18144;EAS_AF=0.3502;AMR_AF=0.5692;AFR_AF=0.7784;EUR_AF=0.3797;SAS_AF=0.6922;AA=A|||;VT=SNP
8	4076049	rs3849843	A	G	100	PASS	AC=762;AF=0.152157;AN=5008;NS=2504;DP=17872;EAS_AF=0.1161;AMR_AF=0.0461;AFR_AF=0.2655;EUR_AF=0.0447;SAS_AF=0.2219;AA=A|||;VT=SNP
8	4076243	rs1647317	G	C	100	PASS	AC=2123;AF=0.423922;AN=5008;NS=2504;DP=16836;EAS_AF=0.6419;AMR_AF=0.4236;AFR_AF=0.1959;EUR_AF=0.6173;SAS_AF=0.3088;AA=G|||;VT=SNP
8	4076758	rs12674947	A	G	100	PASS	AC=303;AF=0.0605032;AN=5008;NS=2504;DP=17892;EAS_AF=0.1369;AMR_AF=0.0648;AFR_AF=0.0363;EUR_AF=0.0348;SAS_AF=0.0378;AA=A|||;VT=SNP
8	4077099	rs4461921	T	C	100	PASS	AC=2618;AF=0.522764;AN=5008;NS=2504;DP=16125;EAS_AF=0.37;AMR_AF=0.5519;AFR_AF=0.5983;EUR_AF=0.3807;SAS_AF=0.7035;AA=T|||;VT=SNP
8	4077178	rs1714720	G	C	100	PASS	AC=1875;AF=0.374401;AN=5008;NS=2504;DP=17012;EAS_AF=0.5347;AMR_AF=0.3631;AFR_AF=0.1876;EUR_AF=0.5825;SAS_AF=0.2556;AA=G|||;VT=SNP
8	4077190	rs17069552	G	C	100	PASS	AC=307;AF=0.0613019;AN=5008;NS=2504;DP=16932;EAS_AF=0.0933;AMR_AF=0.0663;AFR_AF=0.0719;EUR_AF=0.0338;SAS_AF=0.0389;AA=G|||;VT=SNP
8	4077348	rs1714721	C	G	100	PASS	AC=2332;AF=0.465655;AN=5008;NS=2504;DP=15654;EAS_AF=0.6121;AMR_AF=0.428;AFR_AF=0.3979;EUR_AF=0.6143;SAS_AF=0.2802;AA=G|||;VT=SNP
8	4077479	rs1647322	G	T	100	PASS	AC=1791;AF=0.357628;AN=5008;NS=2504;DP=15758;EAS_AF=0.4881;AMR_AF=0.3602;AFR_AF=0.1725;EUR_AF=0.5805;SAS_AF=0.2423;AA=G|||;VT=SNP
8	4077551	rs76817042	A	C	100	PASS	AC=230;AF=0.0459265;AN=5008;NS=2504;DP=17826;EAS_AF=0.0526;AMR_AF=0.0101;AFR_AF=0.0008;EUR_AF=0.0219;SAS_AF=0.1503;AA=A|||;VT=SNP
8	4077595	rs2407313	C	G	100	PASS	AC=2654;AF=0.529952;AN=5008;NS=2504;DP=16390;EAS_AF=0.4087;AMR_AF=0.5504;AFR_AF=0.5968;EUR_AF=0.3827;SAS_AF=0.7014;AA=C|||;VT=SNP
8	4077698	rs2680628	C	G	100	PASS	AC=1834;AF=0.366214;AN=5008;NS=2504;DP=17851;EAS_AF=0.5129;AMR_AF=0.3617;AFR_AF=0.171;EUR_AF=0.5825;SAS_AF=0.2597;AA=C|||;VT=SNP
8	4078053	rs3843924	T	C	100	PASS	AC=3136;AF=0.626198;AN=5008;NS=2504;DP=21682;EAS_AF=0.5119;AMR_AF=0.6412;AFR_AF=0.7791;EUR_AF=0.4175;SAS_AF=0.7413;AA=T|||;VT=SNP
8	4078100	rs74754067	C	T	100	PASS	AC=352;AF=0.0702875;AN=5008;NS=2504;DP=21168;EAS_AF=0.2748;AMR_AF=0.0288;AFR_AF=0.0008;EUR_AF=0.006;SAS_AF=0.0491;AA=C|||;VT=SNP
8	4078155	rs3896280	G	C	100	PASS	AC=469;AF=0.0936502;AN=5008;NS=2504;DP=20483;EAS_AF=0.0982;AMR_AF=0.0836;AFR_AF=0.1793;EUR_AF=0.0358;SAS_AF=0.0399;AA=G|||;VT=SNP
8	4078257	rs17069576	T	C	100	PASS	AC=277;AF=0.0553115;AN=5008;NS=2504;DP=20207;EAS_AF=0.1121;AMR_AF=0.0634;AFR_AF=0.0363;EUR_AF=0.0328;SAS_AF=0.0399;AA=T|||;VT=SNP
8	4078353	rs2407314	G	C	100	PASS	AC=2638;AF=0.526757;AN=5008;NS=2504;DP=19222;EAS_AF=0.4018;AMR_AF=0.5533;AFR_AF=0.5802;EUR_AF=0.3767;SAS_AF=0.7188;AA=G|||;VT=SNP
8	4078877	rs73184173	G	A	100	PASS	AC=285;AF=0.0569089;AN=5008;NS=2504;DP=15556;EAS_AF=0.0942;AMR_AF=0.0648;AFR_AF=0.0567;EUR_AF=0.0328;SAS_AF=0.0378;AA=G|||;VT=SNP
8	4079162	rs1714726	C	G	100	PASS	AC=1828;AF=0.365016;AN=5008;NS=2504;DP=17779;EAS_AF=0.4802;AMR_AF=0.3617;AFR_AF=0.1868;EUR_AF=0.5855;SAS_AF=0.2628;AA=C|||;VT=SNP
8	4079405	rs10503242	A	G	100	PASS	AC=300;AF=0.0599042;AN=5008;NS=2504;DP=18491;EAS_AF=0.0972;AMR_AF=0.0663;AFR_AF=0.0651;EUR_AF=0.0328;SAS_AF=0.0378;AA=A|||;VT=SNP
8	4079740	rs1621526	T	G	100	PASS	AC=1834;AF=0.366214;AN=5008;NS=2504;DP=18100;EAS_AF=0.4831;AMR_AF=0.3689;AFR_AF=0.1884;EUR_AF=0.5825;SAS_AF=0.2618;AA=T|||;VT=SNP
8	4079750	rs1714728	C	T	100	PASS	AC=1863;AF=0.372005;AN=5008;NS=2504;DP=17594;EAS_AF=0.4732;AMR_AF=0.3761;AFR_AF=0.2141;EUR_AF=0.5815;SAS_AF=0.2628;AA=C|||;VT=SNP
8	4080144	rs939151	A	G	100	PASS	AC=2014;AF=0.402157;AN=5008;NS=2504;DP=16956;EAS_AF=0.4921;AMR_AF=0.3775;AFR_AF=0.3003;EUR_AF=0.5845;SAS_AF=0.2771;AA=A|||;VT=SNP
8	4080897	rs1714732	A	G	100	PASS	AC=2014;AF=0.402157;AN=5008;NS=2504;DP=18325;EAS_AF=0.496;AMR_AF=0.3718;AFR_AF=0.2995;EUR_AF=0.5845;SAS_AF=0.2781;AA=A|||;VT=SNP
8	4080960	rs12677763	T	C	100	PASS	AC=291;AF=0.058107;AN=5008;NS=2504;DP=19094;EAS_AF=0.1141;AMR_AF=0.0677;AFR_AF=0.0378;EUR_AF=0.0308;SAS_AF=0.0491;AA=T|||;VT=SNP
8	4081175	rs1700063	C	T	100	PASS	AC=2039;AF=0.407149;AN=5008;NS=2504;DP=19137;EAS_AF=0.4911;AMR_AF=0.3775;AFR_AF=0.32;EUR_AF=0.5845;SAS_AF=0.2771;AA=C|||;VT=SNP
8	4081204	rs28667918	T	A	100	PASS	AC=2401;AF=0.479433;AN=5008;NS=2504;DP=18973;EAS_AF=0.4008;AMR_AF=0.5303;AFR_AF=0.444;EUR_AF=0.3817;SAS_AF=0.6728;AA=T|||;VT=SNP
8	4081275	rs1700062	T	G	100	PASS	AC=2032;AF=0.405751;AN=5008;NS=2504;DP=18606;EAS_AF=0.4921;AMR_AF=0.3775;AFR_AF=0.3109;EUR_AF=0.5885;SAS_AF=0.2771;AA=T|||;VT=SNP
8	4081569	rs1394481	G	A	100	PASS	AC=2400;AF=0.479233;AN=5008;NS=2504;DP=16943;EAS_AF=0.3998;AMR_AF=0.5331;AFR_AF=0.444;EUR_AF=0.3817;SAS_AF=0.6708;AA=g|||;VT=SNP
8	4081878	rs13439511	G	A	100	PASS	AC=2435;AF=0.486222;AN=5008;NS=2504;DP=20375;EAS_AF=0.3998;AMR_AF=0.536;AFR_AF=0.4584;EUR_AF=0.3807;SAS_AF=0.6861;AA=A|||;VT=SNP
8	4082261	rs12334970	G	A	100	PASS	AC=2436;AF=0.486422;AN=5008;NS=2504;DP=19061;EAS_AF=0.3998;AMR_AF=0.5331;AFR_AF=0.4584;EUR_AF=0.3817;SAS_AF=0.6881;AA=G|||;VT=SNP
8	4082487	rs118040143	A	C	100	PASS	AC=432;AF=0.086262;AN=5008;NS=2504;DP=14492;EAS_AF=0.3492;AMR_AF=0.0303;AFR_AF=0.0008;EUR_AF=0.008;SAS_AF=0.0511;AA=A|||;VT=SNP
8	4083087	rs1700059	A	C	100	PASS	AC=2008;AF=0.400958;AN=5008;NS=2504;DP=13700;EAS_AF=0.5268;AMR_AF=0.3631;AFR_AF=0.2874;EUR_AF=0.5835;SAS_AF=0.2638;AA=A|||;VT=SNP
8	4083329	rs10105671	G	A	100	PASS	AC=2468;AF=0.492812;AN=5008;NS=2504;DP=15186;EAS_AF=0.3998;AMR_AF=0.5432;AFR_AF=0.4728;EUR_AF=0.3837;SAS_AF=0.6922;AA=G|||;VT=SNP
8	4083641	rs1504758	T	A	100	PASS	AC=2857;AF=0.570487;AN=5008;NS=2504;DP=12311;EAS_AF=0.7143;AMR_AF=0.5692;AFR_AF=0.475;EUR_AF=0.3926;SAS_AF=0.7352;AA=T|||;VT=SNP
8	4084037	rs12334711	G	C	100	PASS	AC=2922;AF=0.583466;AN=5008;NS=2504;DP=13881;EAS_AF=0.7232;AMR_AF=0.572;AFR_AF=0.5023;EUR_AF=0.3877;SAS_AF=0.7587;AA=G|||;VT=SNP
8	4084111	rs62478839	G	A	100	PASS	AC=261;AF=0.0521166;AN=5008;NS=2504;DP=14267;EAS_AF=0.006;AMR_AF=0.0706;AFR_AF=0.0159;EUR_AF=0.1372;SAS_AF=0.0481;AA=G|||;VT=SNP
8	4084250	rs60412395	T	C	100	PASS	AC=267;AF=0.0533147;AN=5008;NS=2504;DP=14576;EAS_AF=0.0933;AMR_AF=0.0677;AFR_AF=0.0356;EUR_AF=0.0328;SAS_AF=0.047;AA=C|||;VT=SNP
8	4084434	rs1519179	T	C	100	PASS	AC=2231;AF=0.445487;AN=5008;NS=2504;DP=16506;EAS_AF=0.2966;AMR_AF=0.4395;AFR_AF=0.553;EUR_AF=0.6332;SAS_AF=0.2648;AA=T|||;VT=SNP
8	4084879	rs1714821	T	C	100	PASS	AC=1959;AF=0.391174;AN=5008;NS=2504;DP=17648;EAS_AF=0.2996;AMR_AF=0.4236;AFR_AF=0.3593;EUR_AF=0.6262;SAS_AF=0.2638;AA=T|||;VT=SNP
8	4084970	rs1700055	G	T	100	PASS	AC=1982;AF=0.395767;AN=5008;NS=2504;DP=19238;EAS_AF=0.2827;AMR_AF=0.4222;AFR_AF=0.3964;EUR_AF=0.6243;SAS_AF=0.2577;AA=T|||;VT=SNP
8	4084974	rs73186107	T	C	100	PASS	AC=265;AF=0.0529153;AN=5008;NS=2504;DP=19213;EAS_AF=0.0903;AMR_AF=0.0677;AFR_AF=0.0356;EUR_AF=0.0328;SAS_AF=0.0481;AA=T|||;VT=SNP
8	4085206	rs1630897	T	G	100	PASS	AC=2128;AF=0.42492;AN=5008;NS=2504;DP=19626;EAS_AF=0.5625;AMR_AF=0.3876;AFR_AF=0.3253;EUR_AF=0.6004;SAS_AF=0.2638;AA=-|||;VT=SNP
8	4085456	rs1629108	C	G	100	PASS	AC=4694;AF=0.9373;AN=5008;NS=2504;DP=19096;EAS_AF=0.9087;AMR_AF=0.9251;AFR_AF=0.9312;EUR_AF=0.9672;SAS_AF=0.953;AA=c|||;VT=SNP
8	4085691	rs68169693	C	G	100	PASS	AC=293;AF=0.0585064;AN=5008;NS=2504;DP=20611;EAS_AF=0.0833;AMR_AF=0.0706;AFR_AF=0.0613;EUR_AF=0.0328;SAS_AF=0.047;AA=C|||;VT=SNP
8	4085763	rs1625889	T	A	100	PASS	AC=1557;AF=0.310903;AN=5008;NS=2504;DP=21669;EAS_AF=0.2113;AMR_AF=0.3487;AFR_AF=0.2247;EUR_AF=0.5944;SAS_AF=0.2117;AA=t|||;VT=SNP
8	4086001	rs1624063	G	A	100	PASS	AC=1634;AF=0.326278;AN=5008;NS=2504;DP=15799;EAS_AF=0.2113;AMR_AF=0.3516;AFR_AF=0.2799;EUR_AF=0.5944;SAS_AF=0.2137;AA=G|||;VT=SNP
8	4086017	rs1714822	G	C	100	PASS	AC=2010;AF=0.401358;AN=5008;NS=2504;DP=17007;EAS_AF=0.2907;AMR_AF=0.428;AFR_AF=0.4017;EUR_AF=0.6302;SAS_AF=0.2607;AA=C|||;VT=SNP
8	4086218	rs10107660	T	C	100	PASS	AC=2574;AF=0.513978;AN=5008;NS=2504;DP=17893;EAS_AF=0.3631;AMR_AF=0.5403;AFR_AF=0.5908;EUR_AF=0.3618;SAS_AF=0.7035;AA=T|||;VT=SNP
8	4086817	rs2656276	T	C	100	PASS	AC=592;AF=0.118211;AN=5008;NS=2504;DP=18767;EAS_AF=0.1151;AMR_AF=0.1311;AFR_AF=0.1906;EUR_AF=0.0755;SAS_AF=0.0583;AA=C|||;VT=SNP
8	4086963	rs2680590	A	C	100	PASS	AC=544;AF=0.108626;AN=5008;NS=2504;DP=22215;EAS_AF=0.0843;AMR_AF=0.1268;AFR_AF=0.1838;EUR_AF=0.0726;SAS_AF=0.0562;AA=A|||;VT=SNP
8	4087191	rs7828683	G	A	100	PASS	AC=2393;AF=0.477835;AN=5008;NS=2504;DP=18235;EAS_AF=0.3452;AMR_AF=0.536;AFR_AF=0.4637;EUR_AF=0.3817;SAS_AF=0.6912;AA=G|||;VT=SNP
8	4087295	rs10094300	C	T	100	PASS	AC=1354;AF=0.270367;AN=5008;NS=2504;DP=17830;EAS_AF=0.1825;AMR_AF=0.2882;AFR_AF=0.1747;EUR_AF=0.5368;SAS_AF=0.2035;AA=C|||;VT=SNP
8	4087405	rs7829008	G	A	100	PASS	AC=2783;AF=0.555711;AN=5008;NS=2504;DP=19117;EAS_AF=0.7312;AMR_AF=0.562;AFR_AF=0.4115;EUR_AF=0.3867;SAS_AF=0.7393;AA=G|||;VT=SNP
8	4087411	rs1700052	C	G	100	PASS	AC=584;AF=0.116613;AN=5008;NS=2504;DP=19100;EAS_AF=0.0843;AMR_AF=0.1326;AFR_AF=0.208;EUR_AF=0.0755;SAS_AF=0.0573;AA=G|||;VT=SNP
8	4087686	rs17069640	T	G	100	PASS	AC=314;AF=0.0626997;AN=5008;NS=2504;DP=16555;EAS_AF=0.0843;AMR_AF=0.0692;AFR_AF=0.0764;EUR_AF=0.0338;SAS_AF=0.047;AA=T|||;VT=SNP
8	4087732	rs1700051	C	T	100	PASS	AC=1984;AF=0.396166;AN=5008;NS=2504;DP=16977;EAS_AF=0.2748;AMR_AF=0.4207;AFR_AF=0.4123;EUR_AF=0.6103;SAS_AF=0.2618;AA=T|||;VT=SNP
8	4087767	rs1714675	T	G	100	PASS	AC=551;AF=0.110024;AN=5008;NS=2504;DP=16167;EAS_AF=0.0843;AMR_AF=0.1282;AFR_AF=0.1891;EUR_AF=0.0706;SAS_AF=0.0573;AA=T|||;VT=SNP
8	4088414	rs7834905	C	G	100	PASS	AC=2387;AF=0.476637;AN=5008;NS=2504;DP=15382;EAS_AF=0.3373;AMR_AF=0.5389;AFR_AF=0.4652;EUR_AF=0.3807;SAS_AF=0.6902;AA=C|||;VT=SNP
8	4088556	rs13280268	A	G	100	PASS	AC=1994;AF=0.398163;AN=5008;NS=2504;DP=17853;EAS_AF=0.2728;AMR_AF=0.3718;AFR_AF=0.4879;EUR_AF=0.5686;SAS_AF=0.2495;AA=A|||;VT=SNP
8	4088818	rs1700049	T	C	100	PASS	AC=2134;AF=0.426118;AN=5008;NS=2504;DP=18342;EAS_AF=0.2748;AMR_AF=0.4265;AFR_AF=0.5234;EUR_AF=0.6113;SAS_AF=0.2597;AA=t|||;VT=SNP
8	4088886	rs7822178	A	G	100	PASS	AC=2863;AF=0.571685;AN=5008;NS=2504;DP=19849;EAS_AF=0.7262;AMR_AF=0.5706;AFR_AF=0.4667;EUR_AF=0.3897;SAS_AF=0.7423;AA=A|||;VT=SNP
8	4089116	rs11992222	A	G	100	PASS	AC=1350;AF=0.269569;AN=5008;NS=2504;DP=20910;EAS_AF=0.1806;AMR_AF=0.2882;AFR_AF=0.1778;EUR_AF=0.5348;SAS_AF=0.1994;AA=A|||;VT=SNP
8	4089132	rs11992223	A	C	100	PASS	AC=1715;AF=0.342452;AN=5008;NS=2504;DP=20891;EAS_AF=0.2758;AMR_AF=0.3602;AFR_AF=0.2814;EUR_AF=0.5686;SAS_AF=0.2485;AA=A|||;VT=SNP
8	4089238	rs11993028	T	A	100	PASS	AC=1345;AF=0.26857;AN=5008;NS=2504;DP=18865;EAS_AF=0.1806;AMR_AF=0.2867;AFR_AF=0.1793;EUR_AF=0.5338;SAS_AF=0.1943;AA=T|||;VT=SNP
8	4089370	rs11995514	G	A	100	PASS	AC=1351;AF=0.269768;AN=5008;NS=2504;DP=19526;EAS_AF=0.1806;AMR_AF=0.2867;AFR_AF=0.1785;EUR_AF=0.5338;SAS_AF=0.2014;AA=G|||;VT=SNP
8	4089748	rs10105492	C	T	100	PASS	AC=1413;AF=0.282149;AN=5008;NS=2504;DP=18089;EAS_AF=0.1746;AMR_AF=0.2896;AFR_AF=0.2307;EUR_AF=0.5338;SAS_AF=0.1984;AA=C|||;VT=SNP
8	4089887	rs10091948	A	T	100	PASS	AC=1349;AF=0.269369;AN=5008;NS=2504;DP=17183;EAS_AF=0.1796;AMR_AF=0.2867;AFR_AF=0.1778;EUR_AF=0.5338;SAS_AF=0.2014;AA=A|||;VT=SNP
8	4089910	rs10104908	G	A	100	PASS	AC=1377;AF=0.27496;AN=5008;NS=2504;DP=17537;EAS_AF=0.1796;AMR_AF=0.2896;AFR_AF=0.1974;EUR_AF=0.5348;SAS_AF=0.2004;AA=G|||;VT=SNP
8	4089975	rs28573165	A	C	100	PASS	AC=3076;AF=0.614217;AN=5008;NS=2504;DP=17782;EAS_AF=0.7401;AMR_AF=0.5893;AFR_AF=0.6074;EUR_AF=0.3897;SAS_AF=0.7423;AA=A|||;VT=SNP
8	4090091	rs1700047	G	A	100	PASS	AC=1942;AF=0.38778;AN=5008;NS=2504;DP=16905;EAS_AF=0.2649;AMR_AF=0.4179;AFR_AF=0.3926;EUR_AF=0.6093;SAS_AF=0.2587;AA=A|||;VT=SNP
8	4090096	rs1714676	G	C	100	PASS	AC=1941;AF=0.38758;AN=5008;NS=2504;DP=16915;EAS_AF=0.2649;AMR_AF=0.4164;AFR_AF=0.3926;EUR_AF=0.6093;SAS_AF=0.2587;AA=C|||;VT=SNP
8	4090184	rs1700046	A	C	100	PASS	AC=1961;AF=0.391573;AN=5008;NS=2504;DP=15076;EAS_AF=0.2788;AMR_AF=0.4207;AFR_AF=0.3911;EUR_AF=0.6153;SAS_AF=0.2577;AA=C|||;VT=SNP
8	4090246	rs73186131	A	C	100	PASS	AC=376;AF=0.0750799;AN=5008;NS=2504;DP=14970;EAS_AF=0.0903;AMR_AF=0.0749;AFR_AF=0.1165;EUR_AF=0.0328;SAS_AF=0.047;AA=A|||;VT=SNP
8	4090560	rs1714677	C	G	100	PASS	AC=1576;AF=0.314696;AN=5008;NS=2504;DP=14757;EAS_AF=0.1756;AMR_AF=0.3429;AFR_AF=0.2769;EUR_AF=0.5785;SAS_AF=0.2178;AA=C|||;VT=SNP
8	4090648	rs13272378	A	G	100	PASS	AC=1638;AF=0.327077;AN=5008;NS=2504;DP=16258;EAS_AF=0.1825;AMR_AF=0.304;AFR_AF=0.379;EUR_AF=0.5417;SAS_AF=0.2014;AA=A|||;VT=SNP
8	4090867	rs10108686	G	T	100	PASS	AC=1429;AF=0.285343;AN=5008;NS=2504;DP=17683;EAS_AF=0.1815;AMR_AF=0.2911;AFR_AF=0.233;EUR_AF=0.5388;SAS_AF=0.1984;AA=G|||;VT=SNP
8	4091132	rs7822226	G	A	100	PASS	AC=1307;AF=0.260982;AN=5008;NS=2504;DP=16302;EAS_AF=0.1766;AMR_AF=0.2795;AFR_AF=0.1694;EUR_AF=0.5268;SAS_AF=0.1851;AA=G|||;VT=SNP
8	4091177	rs73186138	G	A	100	PASS	AC=237;AF=0.0473243;AN=5008;NS=2504;DP=16994;EAS_AF=0.0823;AMR_AF=0.0605;AFR_AF=0.0318;EUR_AF=0.0338;SAS_AF=0.0368;AA=G|||;VT=SNP
8	4091248	rs57236306	T	C	100	PASS	AC=2817;AF=0.5625;AN=5008;NS=2504;DP=18509;EAS_AF=0.7401;AMR_AF=0.572;AFR_AF=0.4138;EUR_AF=0.3877;SAS_AF=0.7536;AA=T|||;VT=SNP
8	4091888	rs1700040	G	C	100	PASS	AC=2238;AF=0.446885;AN=5008;NS=2504;DP=17510;EAS_AF=0.2966;AMR_AF=0.6066;AFR_AF=0.3601;EUR_AF=0.4046;SAS_AF=0.6493;AA=C|||;VT=SNP
8	4091894	rs60168003	G	A	100	PASS	AC=881;AF=0.175919;AN=5008;NS=2504;DP=17479;EAS_AF=0.4454;AMR_AF=0.0202;AFR_AF=0.2156;EUR_AF=0.007;SAS_AF=0.1288;AA=G|||;VT=SNP
8	4091982	rs73658497	T	A	100	PASS	AC=743;AF=0.148363;AN=5008;NS=2504;DP=19233;EAS_AF=0.4464;AMR_AF=0.0159;AFR_AF=0.1135;EUR_AF=0.007;SAS_AF=0.1278;AA=T|||;VT=SNP
8	4092119	rs1714683	G	A	100	PASS	AC=3537;AF=0.70627;AN=5008;NS=2504;DP=21412;EAS_AF=0.8204;AMR_AF=0.7003;AFR_AF=0.7368;EUR_AF=0.4573;SAS_AF=0.8078;AA=A|||;VT=SNP
8	4092133	rs17069667	T	C	100	PASS	AC=1142;AF=0.228035;AN=5008;NS=2504;DP=21412;EAS_AF=0.494;AMR_AF=0.0576;AFR_AF=0.357;EUR_AF=0.007;SAS_AF=0.1278;AA=T|||;VT=SNP
8	4092209	rs73186145	G	C	100	PASS	AC=246;AF=0.0491214;AN=5008;NS=2504;DP=19223;EAS_AF=0.0823;AMR_AF=0.0677;AFR_AF=0.034;EUR_AF=0.0328;SAS_AF=0.0389;AA=G|||;VT=SNP
8	4092218	rs75986144	G	C	100	PASS	AC=246;AF=0.0491214;AN=5008;NS=2504;DP=18413;EAS_AF=0.0823;AMR_AF=0.0677;AFR_AF=0.034;EUR_AF=0.0328;SAS_AF=0.0389;AA=G|||;VT=SNP
8	4093118	rs1714684	T	G	100	PASS	AC=2267;AF=0.452676;AN=5008;NS=2504;DP=16728;EAS_AF=0.3095;AMR_AF=0.585;AFR_AF=0.3608;EUR_AF=0.4254;SAS_AF=0.6585;AA=G|||;VT=SNP
8	4093625	rs34879095	C	T	100	PASS	AC=1082;AF=0.216054;AN=5008;NS=2504;DP=14459;EAS_AF=0.1627;AMR_AF=0.2435;AFR_AF=0.0635;EUR_AF=0.497;SAS_AF=0.1687;AA=C|||;VT=SNP
8	4093784	rs73186152	G	C	100	PASS	AC=250;AF=0.0499201;AN=5008;NS=2504;DP=17290;EAS_AF=0.0833;AMR_AF=0.0677;AFR_AF=0.0356;EUR_AF=0.0368;SAS_AF=0.0358;AA=G|||;VT=SNP
8	4094027	rs17069674	T	C	100	PASS	AC=245;AF=0.0489217;AN=5008;NS=2504;DP=18381;EAS_AF=0.0853;AMR_AF=0.0648;AFR_AF=0.0348;EUR_AF=0.0338;SAS_AF=0.0348;AA=T|||;VT=SNP
8	4094032	rs17069676	T	C	100	PASS	AC=862;AF=0.172125;AN=5008;NS=2504;DP=18288;EAS_AF=0.4554;AMR_AF=0.062;AFR_AF=0.1195;EUR_AF=0.0497;SAS_AF=0.1554;AA=T|||;VT=SNP
8	4094130	rs1714687	C	G	100	PASS	AC=2240;AF=0.447284;AN=5008;NS=2504;DP=18713;EAS_AF=0.2907;AMR_AF=0.5793;AFR_AF=0.3797;EUR_AF=0.4165;SAS_AF=0.638;AA=C|||;VT=SNP
8	4094146	rs73186161	A	G	100	PASS	AC=246;AF=0.0491214;AN=5008;NS=2504;DP=18652;EAS_AF=0.0863;AMR_AF=0.0648;AFR_AF=0.0348;EUR_AF=0.0338;SAS_AF=0.0348;AA=A|||;VT=SNP
8	4094170	rs73186163	T	G	100	PASS	AC=244;AF=0.048722;AN=5008;NS=2504;DP=18837;EAS_AF=0.0853;AMR_AF=0.0648;AFR_AF=0.034;EUR_AF=0.0338;SAS_AF=0.0348;AA=G|||;VT=SNP
8	4094253	rs17069679	G	A	100	PASS	AC=244;AF=0.048722;AN=5008;NS=2504;DP=19279;EAS_AF=0.0863;AMR_AF=0.0634;AFR_AF=0.0348;EUR_AF=0.0338;SAS_AF=0.0337;AA=G|||;VT=SNP
8	4094658	rs10503243	C	G	100	PASS	AC=1136;AF=0.226837;AN=5008;NS=2504;DP=20032;EAS_AF=0.1677;AMR_AF=0.2579;AFR_AF=0.0983;EUR_AF=0.4901;SAS_AF=0.1687;AA=C|||;VT=SNP
8	4094672	rs73186168	A	T	100	PASS	AC=228;AF=0.0455272;AN=5008;NS=2504;DP=19749;EAS_AF=0.0853;AMR_AF=0.0648;AFR_AF=0.0348;EUR_AF=0.0298;SAS_AF=0.0215;AA=A|||;VT=SNP
8	4094996	rs73186170	A	T	100	PASS	AC=227;AF=0.0453275;AN=5008;NS=2504;DP=19957;EAS_AF=0.0843;AMR_AF=0.0677;AFR_AF=0.034;EUR_AF=0.0298;SAS_AF=0.0204;AA=T|||;VT=SNP
8	4095164	rs2656277	A	G	100	PASS	AC=3111;AF=0.621206;AN=5008;NS=2504;DP=17573;EAS_AF=0.7341;AMR_AF=0.6441;AFR_AF=0.5219;EUR_AF=0.4622;SAS_AF=0.7863;AA=A|||;VT=SNP
8	4095170	rs73186175	T	C	100	PASS	AC=243;AF=0.0485224;AN=5008;NS=2504;DP=17325;EAS_AF=0.0843;AMR_AF=0.0677;AFR_AF=0.034;EUR_AF=0.0328;SAS_AF=0.0337;AA=T|||;VT=SNP
8	4095264	rs73186177	G	A	100	PASS	AC=225;AF=0.0449281;AN=5008;NS=2504;DP=18312;EAS_AF=0.0843;AMR_AF=0.0677;AFR_AF=0.0325;EUR_AF=0.0298;SAS_AF=0.0204;AA=G|||;VT=SNP
8	4096011	rs17334464	C	T	100	PASS	AC=1155;AF=0.230631;AN=5008;NS=2504;DP=2923;EAS_AF=0.1706;AMR_AF=0.2421;AFR_AF=0.0915;EUR_AF=0.5;SAS_AF=0.1953;AA=C|||;VT=SNP
8	4096223	rs13270159	C	T	100	PASS	AC=1757;AF=0.350839;AN=5008;NS=2504;DP=19259;EAS_AF=0.2728;AMR_AF=0.513;AFR_AF=0.1649;EUR_AF=0.3648;SAS_AF=0.5532;AA=C|||;VT=SNP
8	4096261	rs1700113	C	T	100	PASS	AC=1846;AF=0.36861;AN=5008;NS=2504;DP=18401;EAS_AF=0.2728;AMR_AF=0.5533;AFR_AF=0.1952;EUR_AF=0.3797;SAS_AF=0.5593;AA=C|||;VT=SNP
8	4096538	rs10098572	T	C	100	PASS	AC=1583;AF=0.316094;AN=5008;NS=2504;DP=16946;EAS_AF=0.2629;AMR_AF=0.3329;AFR_AF=0.2247;EUR_AF=0.5596;SAS_AF=0.2321;AA=T|||;VT=SNP
8	4096546	rs1620593	T	C	100	PASS	AC=1997;AF=0.398762;AN=5008;NS=2504;DP=16933;EAS_AF=0.3522;AMR_AF=0.5548;AFR_AF=0.1974;EUR_AF=0.3917;SAS_AF=0.6155;AA=T|||;VT=SNP
8	4096574	rs17069682	C	A	100	PASS	AC=372;AF=0.0742812;AN=5008;NS=2504;DP=16926;EAS_AF=0.0833;AMR_AF=0.0807;AFR_AF=0.1256;EUR_AF=0.0328;SAS_AF=0.0337;AA=C|||;VT=SNP
8	4096688	rs1619074	G	C	100	PASS	AC=1789;AF=0.357228;AN=5008;NS=2504;DP=19027;EAS_AF=0.2768;AMR_AF=0.549;AFR_AF=0.1407;EUR_AF=0.3857;SAS_AF=0.5675;AA=G|||;VT=SNP
8	4096691	rs28522529	T	C	100	PASS	AC=1708;AF=0.341054;AN=5008;NS=2504;DP=19088;EAS_AF=0.3373;AMR_AF=0.3314;AFR_AF=0.2262;EUR_AF=0.5616;SAS_AF=0.2802;AA=T|||;VT=SNP
8	4096979	rs17069688	G	C	100	PASS	AC=484;AF=0.0966454;AN=5008;NS=2504;DP=19925;EAS_AF=0.1567;AMR_AF=0.0778;AFR_AF=0.1278;EUR_AF=0.0358;SAS_AF=0.0685;AA=G|||;VT=SNP
8	4097092	rs7817964	C	A	100	PASS	AC=722;AF=0.144169;AN=5008;NS=2504;DP=17712;EAS_AF=0.3363;AMR_AF=0.0461;AFR_AF=0.118;EUR_AF=0.0497;SAS_AF=0.1483;AA=C|||;VT=SNP
8	4097140	rs1504774	C	T	100	PASS	AC=1872;AF=0.373802;AN=5008;NS=2504;DP=19436;EAS_AF=0.2728;AMR_AF=0.5576;AFR_AF=0.1914;EUR_AF=0.4036;SAS_AF=0.5634;AA=C|||;VT=SNP
8	4097418	rs1700112	A	G	100	PASS	AC=2615;AF=0.522165;AN=5008;NS=2504;DP=18170;EAS_AF=0.3889;AMR_AF=0.6671;AFR_AF=0.4902;EUR_AF=0.4523;SAS_AF=0.6718;AA=G|||;VT=SNP
8	4097519	rs1714689	A	C	100	PASS	AC=2612;AF=0.521565;AN=5008;NS=2504;DP=17060;EAS_AF=0.3958;AMR_AF=0.6671;AFR_AF=0.4932;EUR_AF=0.4553;SAS_AF=0.6544;AA=C|||;VT=SNP
8	4098594	rs1700110	G	A	100	PASS	AC=1668;AF=0.333067;AN=5008;NS=2504;DP=16421;EAS_AF=0.2034;AMR_AF=0.4352;AFR_AF=0.1793;EUR_AF=0.3628;SAS_AF=0.5716;AA=A|||;VT=SNP
8	4098831	rs17334548	C	G	100	PASS	AC=1268;AF=0.253195;AN=5008;NS=2504;DP=20559;EAS_AF=0.2262;AMR_AF=0.3242;AFR_AF=0.0862;EUR_AF=0.504;SAS_AF=0.1984;AA=C|||;VT=SNP
8	4099341	rs28368910	T	C	100	PASS	AC=923;AF=0.184305;AN=5008;NS=2504;DP=16483;EAS_AF=0.2718;AMR_AF=0.1599;AFR_AF=0.0431;EUR_AF=0.3429;SAS_AF=0.1391;AA=T|||;VT=SNP
8	4099817	rs1504772	A	G	100	PASS	AC=1339;AF=0.267372;AN=5008;NS=2504;DP=15031;EAS_AF=0.2272;AMR_AF=0.3314;AFR_AF=0.121;EUR_AF=0.5119;SAS_AF=0.2096;AA=A|||;VT=SNP
8	4100151	rs1504771	A	T	100	PASS	AC=1969;AF=0.393171;AN=5008;NS=2504;DP=17389;EAS_AF=0.4157;AMR_AF=0.5159;AFR_AF=0.267;EUR_AF=0.5507;SAS_AF=0.2914;AA=A|||;VT=SNP
8	4100579	rs7844262	G	A	100	PASS	AC=786;AF=0.156949;AN=5008;NS=2504;DP=17653;EAS_AF=0.3819;AMR_AF=0.0764;AFR_AF=0.1225;EUR_AF=0.0586;SAS_AF=0.1299;AA=G|||;VT=SNP
8	4101055	rs60461953	G	C	100	PASS	AC=801;AF=0.159944;AN=5008;NS=2504;DP=18649;EAS_AF=0.4147;AMR_AF=0.0706;AFR_AF=0.118;EUR_AF=0.0507;SAS_AF=0.1299;AA=G|||;VT=SNP
8	4101062	rs57119424	G	A	100	PASS	AC=820;AF=0.163738;AN=5008;NS=2504;DP=18690;EAS_AF=0.4157;AMR_AF=0.0764;AFR_AF=0.1225;EUR_AF=0.0586;SAS_AF=0.1299;AA=G|||;VT=SNP
8	4101280	rs76219588	C	T	100	PASS	AC=258;AF=0.0515176;AN=5008;NS=2504;DP=21998;EAS_AF=0.1865;AMR_AF=0.0331;AFR_AF=0;EUR_AF=0.005;SAS_AF=0.0429;AA=C|||;VT=SNP
8	4101492	rs1700106	G	A	100	PASS	AC=2446;AF=0.488419;AN=5008;NS=2504;DP=20062;EAS_AF=0.5724;AMR_AF=0.4496;AFR_AF=0.3026;EUR_AF=0.4592;SAS_AF=0.7106;AA=G|||;VT=SNP
8	4101558	rs13248374	G	A	100	PASS	AC=1239;AF=0.247404;AN=5008;NS=2504;DP=19729;EAS_AF=0.2589;AMR_AF=0.3156;AFR_AF=0.0643;EUR_AF=0.495;SAS_AF=0.18;AA=G|||;VT=SNP
8	4101948	rs1504769	C	T	100	PASS	AC=469;AF=0.0936502;AN=5008;NS=2504;DP=16293;EAS_AF=0.1567;AMR_AF=0.0735;AFR_AF=0.1233;EUR_AF=0.0328;SAS_AF=0.0654;AA=C|||;VT=SNP
8	4102471	rs7838274	A	T	100	PASS	AC=609;AF=0.121605;AN=5008;NS=2504;DP=16501;EAS_AF=0.1528;AMR_AF=0.0821;AFR_AF=0.2118;EUR_AF=0.0348;SAS_AF=0.0849;AA=T|||;VT=SNP
8	4102729	rs60593083	C	A	100	PASS	AC=984;AF=0.196486;AN=5008;NS=2504;DP=20069;EAS_AF=0.4097;AMR_AF=0.0677;AFR_AF=0.2148;EUR_AF=0.0457;SAS_AF=0.1984;AA=A|||;VT=SNP
8	4102877	rs1632347	A	G	100	PASS	AC=3211;AF=0.641174;AN=5008;NS=2504;DP=19816;EAS_AF=0.4712;AMR_AF=0.8343;AFR_AF=0.3207;EUR_AF=0.9274;SAS_AF=0.818;AA=G|||;VT=SNP
8	4103027	rs1631394	G	C	100	PASS	AC=1524;AF=0.304313;AN=5008;NS=2504;DP=19387;EAS_AF=0.2192;AMR_AF=0.438;AFR_AF=0.1097;EUR_AF=0.4006;SAS_AF=0.4611;AA=G|||;VT=SNP
8	4103130	rs4875310	G	A	100	PASS	AC=2299;AF=0.459065;AN=5008;NS=2504;DP=20443;EAS_AF=0.5962;AMR_AF=0.402;AFR_AF=0.3585;EUR_AF=0.5348;SAS_AF=0.4162;AA=G|||;VT=SNP
8	4103779	rs1700102	C	G	100	PASS	AC=3301;AF=0.659145;AN=5008;NS=2504;DP=17744;EAS_AF=0.8115;AMR_AF=0.6484;AFR_AF=0.4455;EUR_AF=0.7048;SAS_AF=0.7515;AA=G|||;VT=SNP
8	4103845	rs1700101	T	A	100	PASS	AC=2469;AF=0.493011;AN=5008;NS=2504;DP=18066;EAS_AF=0.4593;AMR_AF=0.5793;AFR_AF=0.2708;EUR_AF=0.6531;SAS_AF=0.6022;AA=T|||;VT=SNP
8	4103857	rs6995424	C	G	100	PASS	AC=822;AF=0.164137;AN=5008;NS=2504;DP=18099;EAS_AF=0.372;AMR_AF=0.0677;AFR_AF=0.1498;EUR_AF=0.0537;SAS_AF=0.1513;AA=C|||;VT=SNP
8	4104194	rs7015600	A	C	100	PASS	AC=837;AF=0.167133;AN=5008;NS=2504;DP=14467;EAS_AF=0.375;AMR_AF=0.072;AFR_AF=0.1536;EUR_AF=0.0537;SAS_AF=0.1554;AA=A|||;VT=SNP
8	4104383	rs1394487	A	T	100	PASS	AC=607;AF=0.121206;AN=5008;NS=2504;DP=14381;EAS_AF=0.003;AMR_AF=0.2608;AFR_AF=0.0363;EUR_AF=0.3052;SAS_AF=0.0695;AA=A|||;VT=SNP
8	4104417	rs6982016	T	C	100	PASS	AC=900;AF=0.179712;AN=5008;NS=2504;DP=14485;EAS_AF=0.373;AMR_AF=0.085;AFR_AF=0.1838;EUR_AF=0.0636;SAS_AF=0.1616;AA=T|||;VT=SNP
8	4104656	rs1700100	C	A	100	PASS	AC=3304;AF=0.659744;AN=5008;NS=2504;DP=18833;EAS_AF=0.8274;AMR_AF=0.6455;AFR_AF=0.441;EUR_AF=0.6978;SAS_AF=0.7536;AA=A|||;VT=SNP
8	4104745	rs1394486	C	G	100	PASS	AC=2507;AF=0.500599;AN=5008;NS=2504;DP=18910;EAS_AF=0.4583;AMR_AF=0.5836;AFR_AF=0.2995;EUR_AF=0.6521;SAS_AF=0.6012;AA=C|||;VT=SNP
8	4104853	rs73498575	C	G	100	PASS	AC=817;AF=0.163139;AN=5008;NS=2504;DP=17152;EAS_AF=0.371;AMR_AF=0.0692;AFR_AF=0.1407;EUR_AF=0.0537;SAS_AF=0.1585;AA=C|||;VT=SNP
8	4105147	rs1714746	G	A	100	PASS	AC=2542;AF=0.507588;AN=5008;NS=2504;DP=17392;EAS_AF=0.4573;AMR_AF=0.5865;AFR_AF=0.323;EUR_AF=0.6521;SAS_AF=0.6043;AA=G|||;VT=SNP
8	4105313	rs2656278	A	C	100	PASS	AC=2486;AF=0.496406;AN=5008;NS=2504;DP=14737;EAS_AF=0.4623;AMR_AF=0.5951;AFR_AF=0.2632;EUR_AF=0.659;SAS_AF=0.6094;AA=A|||;VT=SNP
8	4105392	rs9792372	A	G	100	PASS	AC=812;AF=0.162141;AN=5008;NS=2504;DP=15517;EAS_AF=0.372;AMR_AF=0.0692;AFR_AF=0.1422;EUR_AF=0.0537;SAS_AF=0.1503;AA=A|||;VT=SNP
8	4106583	rs7011072	C	A	100	PASS	AC=786;AF=0.156949;AN=5008;NS=2504;DP=19531;EAS_AF=0.3581;AMR_AF=0.0648;AFR_AF=0.1369;EUR_AF=0.0487;SAS_AF=0.1534;AA=C|||;VT=SNP
8	4106612	rs7011094	C	T	100	PASS	AC=804;AF=0.160543;AN=5008;NS=2504;DP=18792;EAS_AF=0.369;AMR_AF=0.0648;AFR_AF=0.1422;EUR_AF=0.0487;SAS_AF=0.1534;AA=C|||;VT=SNP
8	4106789	rs62478856	T	C	100	PASS	AC=567;AF=0.113219;AN=5008;NS=2504;DP=19552;EAS_AF=0.0427;AMR_AF=0.304;AFR_AF=0.0257;EUR_AF=0.2097;SAS_AF=0.0695;AA=T|||;VT=SNP
8	4106966	rs73498581	C	A	100	PASS	AC=917;AF=0.183107;AN=5008;NS=2504;DP=20902;EAS_AF=0.3552;AMR_AF=0.0778;AFR_AF=0.23;EUR_AF=0.0497;SAS_AF=0.1544;AA=A|||;VT=SNP
8	4107683	rs73498583	G	C	100	PASS	AC=957;AF=0.191094;AN=5008;NS=2504;DP=18581;EAS_AF=0.375;AMR_AF=0.0749;AFR_AF=0.2443;EUR_AF=0.0507;SAS_AF=0.1564;AA=G|||;VT=SNP
8	4107852	rs73188046	A	G	100	PASS	AC=148;AF=0.0295527;AN=5008;NS=2504;DP=18052;EAS_AF=0.002;AMR_AF=0.0447;AFR_AF=0.0045;EUR_AF=0.0666;SAS_AF=0.0429;AA=A|||;VT=SNP
8	4107857	rs7002694	T	C	100	PASS	AC=815;AF=0.16274;AN=5008;NS=2504;DP=18001;EAS_AF=0.369;AMR_AF=0.0706;AFR_AF=0.1377;EUR_AF=0.0537;SAS_AF=0.1616;AA=T|||;VT=SNP
8	4108050	rs6998882	A	C	100	PASS	AC=634;AF=0.126597;AN=5008;NS=2504;DP=17704;EAS_AF=0.1786;AMR_AF=0.0937;AFR_AF=0.1142;EUR_AF=0.0626;SAS_AF=0.1789;AA=A|||;VT=SNP
8	4108111	rs73498586	C	T	100	PASS	AC=801;AF=0.159944;AN=5008;NS=2504;DP=18311;EAS_AF=0.3671;AMR_AF=0.0663;AFR_AF=0.1362;EUR_AF=0.0527;SAS_AF=0.1554;AA=C|||;VT=SNP
8	4108177	rs73498587	G	C	100	PASS	AC=981;AF=0.195887;AN=5008;NS=2504;DP=18339;EAS_AF=0.369;AMR_AF=0.0821;AFR_AF=0.2368;EUR_AF=0.0746;SAS_AF=0.1677;AA=C|||;VT=SNP
8	4108330	rs971555	A	G	100	PASS	AC=631;AF=0.125998;AN=5008;NS=2504;DP=17604;EAS_AF=0.1756;AMR_AF=0.0951;AFR_AF=0.1135;EUR_AF=0.0616;SAS_AF=0.18;AA=A|||;VT=SNP
8	4108428	rs17069747	A	G	100	PASS	AC=811;AF=0.161941;AN=5008;NS=2504;DP=17005;EAS_AF=0.369;AMR_AF=0.0692;AFR_AF=0.1362;EUR_AF=0.0537;SAS_AF=0.1605;AA=A|||;VT=SNP
8	4108947	rs73498592	G	T	100	PASS	AC=798;AF=0.159345;AN=5008;NS=2504;DP=17216;EAS_AF=0.3542;AMR_AF=0.0692;AFR_AF=0.1437;EUR_AF=0.0537;SAS_AF=0.1524;AA=g|||;VT=SNP
8	4109064	rs6983521	G	C	100	PASS	AC=1627;AF=0.32488;AN=5008;NS=2504;DP=17629;EAS_AF=0.5308;AMR_AF=0.1801;AFR_AF=0.4047;EUR_AF=0.1173;SAS_AF=0.3211;AA=C|||;VT=SNP
8	4109163	rs6984808	C	T	100	PASS	AC=1579;AF=0.315296;AN=5008;NS=2504;DP=17705;EAS_AF=0.2728;AMR_AF=0.3573;AFR_AF=0.2216;EUR_AF=0.493;SAS_AF=0.273;AA=C|||;VT=SNP
8	4109332	rs905764	C	G	100	PASS	AC=1489;AF=0.297324;AN=5008;NS=2504;DP=16695;EAS_AF=0.5298;AMR_AF=0.1686;AFR_AF=0.2716;EUR_AF=0.1163;SAS_AF=0.3701;AA=N|||;VT=SNP
8	4109415	rs905765	G	C	100	PASS	AC=1527;AF=0.304912;AN=5008;NS=2504;DP=14792;EAS_AF=0.5268;AMR_AF=0.1671;AFR_AF=0.3207;EUR_AF=0.1153;SAS_AF=0.3476;AA=G|||;VT=SNP
8	4109900	rs2407941	T	C	100	PASS	AC=688;AF=0.13738;AN=5008;NS=2504;DP=19798;EAS_AF=0.1696;AMR_AF=0.0951;AFR_AF=0.1293;EUR_AF=0.0636;SAS_AF=0.2209;AA=T|||;VT=SNP
8	4110032	rs13259289	T	C	100	PASS	AC=794;AF=0.158546;AN=5008;NS=2504;DP=18807;EAS_AF=0.004;AMR_AF=0.2896;AFR_AF=0.0749;EUR_AF=0.4095;SAS_AF=0.0798;AA=T|||;VT=SNP
8	4110239	rs73498596	G	C	100	PASS	AC=885;AF=0.176717;AN=5008;NS=2504;DP=20563;EAS_AF=0.3532;AMR_AF=0.0692;AFR_AF=0.2224;EUR_AF=0.0487;SAS_AF=0.1411;AA=G|||;VT=SNP
8	4110300	rs57149374	G	A	100	PASS	AC=766;AF=0.152955;AN=5008;NS=2504;DP=19617;EAS_AF=0.3522;AMR_AF=0.0648;AFR_AF=0.1346;EUR_AF=0.0477;SAS_AF=0.1431;AA=G|||;VT=SNP
8	4110460	rs73660706	C	T	100	PASS	AC=778;AF=0.155351;AN=5008;NS=2504;DP=18489;EAS_AF=0.3522;AMR_AF=0.0648;AFR_AF=0.1437;EUR_AF=0.0477;SAS_AF=0.1431;AA=T|||;VT=SNP
8	4110462	rs73660707	C	A	100	PASS	AC=778;AF=0.155351;AN=5008;NS=2504;DP=18543;EAS_AF=0.3522;AMR_AF=0.0648;AFR_AF=0.1437;EUR_AF=0.0477;SAS_AF=0.1431;AA=C|||;VT=SNP
8	4111060	rs12677765	T	C	100	PASS	AC=1463;AF=0.292133;AN=5008;NS=2504;DP=16853;EAS_AF=0.5208;AMR_AF=0.1628;AFR_AF=0.267;EUR_AF=0.1143;SAS_AF=0.365;AA=T|||;VT=SNP
8	4111124	rs779110	G	A	100	PASS	AC=3219;AF=0.642772;AN=5008;NS=2504;DP=16349;EAS_AF=0.4802;AMR_AF=0.817;AFR_AF=0.4955;EUR_AF=0.8867;SAS_AF=0.635;AA=A|||;VT=SNP
8	4111189	rs61039530	C	A	100	PASS	AC=888;AF=0.177316;AN=5008;NS=2504;DP=15667;EAS_AF=0.3512;AMR_AF=0.0692;AFR_AF=0.2239;EUR_AF=0.0487;SAS_AF=0.1442;AA=A|||;VT=SNP
8	4111587	rs112430098	C	T	100	PASS	AC=777;AF=0.155152;AN=5008;NS=2504;DP=14588;EAS_AF=0.3522;AMR_AF=0.0648;AFR_AF=0.1346;EUR_AF=0.0497;SAS_AF=0.1524;AA=C|||;VT=SNP
8	4111602	rs112150545	C	A	100	PASS	AC=791;AF=0.157947;AN=5008;NS=2504;DP=15076;EAS_AF=0.3661;AMR_AF=0.0648;AFR_AF=0.1354;EUR_AF=0.0487;SAS_AF=0.1524;AA=C|||;VT=SNP
8	4112073	rs62478858	T	C	100	PASS	AC=644;AF=0.128594;AN=5008;NS=2504;DP=21824;EAS_AF=0.1687;AMR_AF=0.0951;AFR_AF=0.1225;EUR_AF=0.0636;SAS_AF=0.1861;AA=T|||;VT=SNP
8	4112258	rs1700096	G	A	100	PASS	AC=3160;AF=0.63099;AN=5008;NS=2504;DP=21439;EAS_AF=0.4633;AMR_AF=0.7939;AFR_AF=0.4811;EUR_AF=0.8549;SAS_AF=0.6605;AA=G|||;VT=SNP
8	4112704	rs73498600	G	C	100	PASS	AC=796;AF=0.158946;AN=5008;NS=2504;DP=17229;EAS_AF=0.3492;AMR_AF=0.0692;AFR_AF=0.152;EUR_AF=0.0477;SAS_AF=0.1503;AA=C|||;VT=SNP
8	4113044	rs17069762	G	C	100	PASS	AC=781;AF=0.15595;AN=5008;NS=2504;DP=15567;EAS_AF=0.3542;AMR_AF=0.0677;AFR_AF=0.1377;EUR_AF=0.0487;SAS_AF=0.1493;AA=G|||;VT=SNP
8	4113196	rs73660709	G	A	100	PASS	AC=782;AF=0.15615;AN=5008;NS=2504;DP=17547;EAS_AF=0.3522;AMR_AF=0.0648;AFR_AF=0.143;EUR_AF=0.0457;SAS_AF=0.1503;AA=A|||;VT=SNP
8	4113492	rs17069764	G	T	100	PASS	AC=1422;AF=0.283946;AN=5008;NS=2504;DP=19245;EAS_AF=0.5218;AMR_AF=0.1599;AFR_AF=0.2678;EUR_AF=0.1054;SAS_AF=0.3323;AA=T|||;VT=SNP
8	4114259	rs73660711	G	A	100	PASS	AC=699;AF=0.139577;AN=5008;NS=2504;DP=16505;EAS_AF=0.3522;AMR_AF=0.0288;AFR_AF=0.1437;EUR_AF=0.006;SAS_AF=0.1309;AA=A|||;VT=SNP
8	4114274	rs12675002	G	A	100	PASS	AC=640;AF=0.127796;AN=5008;NS=2504;DP=16597;EAS_AF=0.1696;AMR_AF=0.098;AFR_AF=0.1165;EUR_AF=0.0646;SAS_AF=0.1861;AA=G|||;VT=SNP
8	4114456	rs2680599	C	T	100	PASS	AC=2305;AF=0.460264;AN=5008;NS=2504;DP=18805;EAS_AF=0.4712;AMR_AF=0.5793;AFR_AF=0.1551;EUR_AF=0.6491;SAS_AF=0.5828;AA=C|||;VT=SNP
8	4115077	rs57270843	A	T	100	PASS	AC=808;AF=0.161342;AN=5008;NS=2504;DP=15891;EAS_AF=0.369;AMR_AF=0.0648;AFR_AF=0.1467;EUR_AF=0.0477;SAS_AF=0.1524;AA=T|||;VT=SNP
8	4115130	rs57412256	G	A	100	PASS	AC=796;AF=0.158946;AN=5008;NS=2504;DP=15947;EAS_AF=0.37;AMR_AF=0.0648;AFR_AF=0.1369;EUR_AF=0.0477;SAS_AF=0.1524;AA=G|||;VT=SNP
8	4115148	rs55692588	C	T	100	PASS	AC=796;AF=0.158946;AN=5008;NS=2504;DP=16101;EAS_AF=0.371;AMR_AF=0.0648;AFR_AF=0.1369;EUR_AF=0.0477;SAS_AF=0.1513;AA=c|||;VT=SNP
8	4115210	rs55962367	A	G	100	PASS	AC=799;AF=0.159545;AN=5008;NS=2504;DP=15645;EAS_AF=0.373;AMR_AF=0.0648;AFR_AF=0.1362;EUR_AF=0.0477;SAS_AF=0.1534;AA=A|||;VT=SNP
8	4115226	rs57350065	G	C	100	PASS	AC=799;AF=0.159545;AN=5008;NS=2504;DP=15470;EAS_AF=0.373;AMR_AF=0.0648;AFR_AF=0.1362;EUR_AF=0.0487;SAS_AF=0.1524;AA=C|||;VT=SNP
8	4115240	rs58394202	C	T	100	PASS	AC=810;AF=0.161741;AN=5008;NS=2504;DP=15424;EAS_AF=0.374;AMR_AF=0.0648;AFR_AF=0.1452;EUR_AF=0.0477;SAS_AF=0.1513;AA=T|||;VT=SNP
8	4115243	rs55720535	A	G	100	PASS	AC=798;AF=0.159345;AN=5008;NS=2504;DP=15401;EAS_AF=0.373;AMR_AF=0.0648;AFR_AF=0.1369;EUR_AF=0.0477;SAS_AF=0.1513;AA=A|||;VT=SNP
8	4115410	rs2656280	T	C	100	PASS	AC=2847;AF=0.56849;AN=5008;NS=2504;DP=17985;EAS_AF=0.4534;AMR_AF=0.7896;AFR_AF=0.2383;EUR_AF=0.8688;SAS_AF=0.6677;AA=T|||;VT=SNP
8	4115795	rs4875312	G	A	100	PASS	AC=2634;AF=0.525958;AN=5008;NS=2504;DP=10420;EAS_AF=0.4514;AMR_AF=0.7046;AFR_AF=0.2156;EUR_AF=0.7734;SAS_AF=0.6411;AA=g|||;VT=SNP
8	4116425	rs73500607	G	T	100	PASS	AC=919;AF=0.183506;AN=5008;NS=2504;DP=15342;EAS_AF=0.3681;AMR_AF=0.1758;AFR_AF=0.1392;EUR_AF=0.0785;SAS_AF=0.1667;AA=G|||;VT=SNP
8	4117026	rs13253622	C	A	100	PASS	AC=1524;AF=0.304313;AN=5008;NS=2504;DP=15914;EAS_AF=0.1994;AMR_AF=0.3991;AFR_AF=0.1422;EUR_AF=0.5487;SAS_AF=0.3129;AA=C|||;VT=SNP
8	4117538	rs2656285	T	C	100	PASS	AC=2437;AF=0.486621;AN=5008;NS=2504;DP=17394;EAS_AF=0.4841;AMR_AF=0.6182;AFR_AF=0.1536;EUR_AF=0.7187;SAS_AF=0.6074;AA=T|||;VT=SNP
8	4117795	rs62481960	T	A	100	PASS	AC=641;AF=0.127995;AN=5008;NS=2504;DP=18118;EAS_AF=0.1607;AMR_AF=0.0951;AFR_AF=0.1309;EUR_AF=0.0586;SAS_AF=0.1851;AA=T|||;VT=SNP
8	4118081	rs12677270	G	T	100	PASS	AC=807;AF=0.161142;AN=5008;NS=2504;DP=14797;EAS_AF=0.3482;AMR_AF=0.0735;AFR_AF=0.1596;EUR_AF=0.0457;SAS_AF=0.1513;AA=T|||;VT=SNP
8	4118131	rs12677291	G	A	100	PASS	AC=826;AF=0.164936;AN=5008;NS=2504;DP=15220;EAS_AF=0.3879;AMR_AF=0.072;AFR_AF=0.1422;EUR_AF=0.0467;SAS_AF=0.1534;AA=G|||;VT=SNP
8	4118380	rs12677331	G	A	100	PASS	AC=884;AF=0.176518;AN=5008;NS=2504;DP=16140;EAS_AF=0.3889;AMR_AF=0.0793;AFR_AF=0.1778;EUR_AF=0.0507;SAS_AF=0.1544;AA=A|||;VT=SNP
8	4118879	rs60504759	A	T	100	PASS	AC=842;AF=0.168131;AN=5008;NS=2504;DP=15333;EAS_AF=0.3958;AMR_AF=0.0735;AFR_AF=0.1445;EUR_AF=0.0497;SAS_AF=0.1544;AA=A|||;VT=SNP
8	4119076	rs779107	C	A	100	PASS	AC=2035;AF=0.40635;AN=5008;NS=2504;DP=14310;EAS_AF=0.4067;AMR_AF=0.4366;AFR_AF=0.1422;EUR_AF=0.5656;SAS_AF=0.5777;AA=C|||;VT=SNP
8	4119130	rs62481961	C	T	100	PASS	AC=596;AF=0.11901;AN=5008;NS=2504;DP=14286;EAS_AF=0.1498;AMR_AF=0.0951;AFR_AF=0.1218;EUR_AF=0.0577;SAS_AF=0.1636;AA=C|||;VT=SNP
8	4119374	rs1504761	T	C	100	PASS	AC=868;AF=0.173323;AN=5008;NS=2504;DP=16254;EAS_AF=0.4028;AMR_AF=0.0749;AFR_AF=0.1475;EUR_AF=0.0507;SAS_AF=0.1677;AA=T|||;VT=SNP
8	4119457	rs62481962	G	A	100	PASS	AC=594;AF=0.11861;AN=5008;NS=2504;DP=16555;EAS_AF=0.1488;AMR_AF=0.0951;AFR_AF=0.1218;EUR_AF=0.0577;SAS_AF=0.1626;AA=G|||;VT=SNP
8	4119469	rs779106	A	G	100	PASS	AC=2933;AF=0.585663;AN=5008;NS=2504;DP=16695;EAS_AF=0.4474;AMR_AF=0.7896;AFR_AF=0.2882;EUR_AF=0.8807;SAS_AF=0.682;AA=A|||;VT=SNP
8	4119868	rs6986522	C	G	100	PASS	AC=807;AF=0.161142;AN=5008;NS=2504;DP=17272;EAS_AF=0.4018;AMR_AF=0.0735;AFR_AF=0.1165;EUR_AF=0.0457;SAS_AF=0.1544;AA=C|||;VT=SNP
8	4120070	rs779105	T	C	100	PASS	AC=2938;AF=0.586661;AN=5008;NS=2504;DP=18877;EAS_AF=0.4831;AMR_AF=0.7954;AFR_AF=0.2693;EUR_AF=0.8757;SAS_AF=0.6769;AA=T|||;VT=SNP
8	4120154	rs1394485	C	T	100	PASS	AC=654;AF=0.130591;AN=5008;NS=2504;DP=16402;EAS_AF=0.1508;AMR_AF=0.0965;AFR_AF=0.1626;EUR_AF=0.0606;SAS_AF=0.1626;AA=C|||;VT=SNP
8	4120495	rs17069772	T	A	100	PASS	AC=778;AF=0.155351;AN=5008;NS=2504;DP=17914;EAS_AF=0.3671;AMR_AF=0.0764;AFR_AF=0.1203;EUR_AF=0.0457;SAS_AF=0.1534;AA=T|||;VT=SNP
8	4121373	rs17069775	T	G	100	PASS	AC=697;AF=0.139177;AN=5008;NS=2504;DP=18974;EAS_AF=0.1667;AMR_AF=0.0994;AFR_AF=0.1672;EUR_AF=0.0616;SAS_AF=0.181;AA=T|||;VT=SNP
8	4121520	rs17069778	A	T	100	PASS	AC=652;AF=0.130192;AN=5008;NS=2504;DP=18675;EAS_AF=0.1488;AMR_AF=0.098;AFR_AF=0.1611;EUR_AF=0.0616;SAS_AF=0.1626;AA=A|||;VT=SNP
8	4121727	rs1700082	G	C	100	PASS	AC=2228;AF=0.444888;AN=5008;NS=2504;DP=18377;EAS_AF=0.4335;AMR_AF=0.4885;AFR_AF=0.1702;EUR_AF=0.6491;SAS_AF=0.5869;AA=G|||;VT=SNP
8	4121918	rs76607372	C	T	100	PASS	AC=362;AF=0.0722843;AN=5008;NS=2504;DP=18087;EAS_AF=0.1448;AMR_AF=0.0865;AFR_AF=0.0083;EUR_AF=0.0567;SAS_AF=0.09;AA=C|||;VT=SNP
8	4121989	rs17069782	A	G	100	PASS	AC=887;AF=0.177117;AN=5008;NS=2504;DP=17625;EAS_AF=0.1756;AMR_AF=0.0677;AFR_AF=0.379;EUR_AF=0.0507;SAS_AF=0.1135;AA=A|||;VT=SNP
8	4122003	rs9693235	G	A	100	PASS	AC=586;AF=0.117013;AN=5008;NS=2504;DP=17993;EAS_AF=0.119;AMR_AF=0.0403;AFR_AF=0.1649;EUR_AF=0.0616;SAS_AF=0.1616;AA=G|||;VT=SNP
8	4122062	rs9693238	G	T	100	PASS	AC=656;AF=0.13099;AN=5008;NS=2504;DP=18605;EAS_AF=0.1548;AMR_AF=0.098;AFR_AF=0.1566;EUR_AF=0.0626;SAS_AF=0.1656;AA=G|||;VT=SNP
8	4122069	rs9694772	T	A	100	PASS	AC=670;AF=0.133786;AN=5008;NS=2504;DP=18444;EAS_AF=0.1548;AMR_AF=0.098;AFR_AF=0.1672;EUR_AF=0.0626;SAS_AF=0.1656;AA=T|||;VT=SNP
8	4122078	rs779103	T	C	100	PASS	AC=4046;AF=0.807907;AN=5008;NS=2504;DP=18306;EAS_AF=0.8462;AMR_AF=0.8833;AFR_AF=0.6256;EUR_AF=0.9314;SAS_AF=0.8344;AA=T|||;VT=SNP
8	4122235	rs73500615	T	C	100	PASS	AC=550;AF=0.109824;AN=5008;NS=2504;DP=18269;EAS_AF=0.1458;AMR_AF=0.0562;AFR_AF=0.1536;EUR_AF=0.0507;SAS_AF=0.1125;AA=T|||;VT=SNP
8	4122244	rs73500617	G	C	100	PASS	AC=713;AF=0.142372;AN=5008;NS=2504;DP=18320;EAS_AF=0.1101;AMR_AF=0.0735;AFR_AF=0.2905;EUR_AF=0.0577;SAS_AF=0.1115;AA=G|||;VT=SNP
8	4122585	rs57688174	G	A	100	PASS	AC=660;AF=0.131789;AN=5008;NS=2504;DP=14493;EAS_AF=0.1528;AMR_AF=0.0965;AFR_AF=0.1634;EUR_AF=0.0626;SAS_AF=0.1636;AA=G|||;VT=SNP
8	4122597	rs4617179	T	C	100	PASS	AC=1770;AF=0.353435;AN=5008;NS=2504;DP=14324;EAS_AF=0.4196;AMR_AF=0.3977;AFR_AF=0.4047;EUR_AF=0.2972;SAS_AF=0.2423;AA=T|||;VT=SNP
8	4122628	rs4288395	T	G	100	PASS	AC=1843;AF=0.368011;AN=5008;NS=2504;DP=14388;EAS_AF=0.4187;AMR_AF=0.4236;AFR_AF=0.4054;EUR_AF=0.3539;SAS_AF=0.2403;AA=G|||;VT=SNP
8	4123974	rs6993805	T	C	100	PASS	AC=608;AF=0.121406;AN=5008;NS=2504;DP=7358;EAS_AF=0.1657;AMR_AF=0.0591;AFR_AF=0.1551;EUR_AF=0.0696;SAS_AF=0.1278;AA=T|||;VT=SNP
8	4125066	rs1714701	G	A	100	PASS	AC=2023;AF=0.403954;AN=5008;NS=2504;DP=11479;EAS_AF=0.3214;AMR_AF=0.4669;AFR_AF=0.1384;EUR_AF=0.6173;SAS_AF=0.5838;AA=G|||;VT=SNP
8	4125100	rs17069790	G	A	100	PASS	AC=689;AF=0.13758;AN=5008;NS=2504;DP=10985;EAS_AF=0.1538;AMR_AF=0.0994;AFR_AF=0.1687;EUR_AF=0.0616;SAS_AF=0.184;AA=G|||;VT=SNP
8	4125163	rs73500622	A	G	100	PASS	AC=614;AF=0.122604;AN=5008;NS=2504;DP=11514;EAS_AF=0.1419;AMR_AF=0.0605;AFR_AF=0.1982;EUR_AF=0.0616;SAS_AF=0.1074;AA=A|||;VT=SNP
8	4125505	rs6999771	A	G	100	PASS	AC=2687;AF=0.536542;AN=5008;NS=2504;DP=16180;EAS_AF=0.5962;AMR_AF=0.5216;AFR_AF=0.7103;EUR_AF=0.3797;SAS_AF=0.4121;AA=G|||;VT=SNP
8	4126059	rs7004794	T	C	100	PASS	AC=2726;AF=0.544329;AN=5008;NS=2504;DP=17270;EAS_AF=0.5942;AMR_AF=0.5245;AFR_AF=0.7247;EUR_AF=0.3897;SAS_AF=0.4223;AA=C|||;VT=SNP
8	4126128	rs17069792	A	G	100	PASS	AC=597;AF=0.119209;AN=5008;NS=2504;DP=17701;EAS_AF=0.1448;AMR_AF=0.0663;AFR_AF=0.1778;EUR_AF=0.0626;SAS_AF=0.1094;AA=A|||;VT=SNP
8	4126427	rs17069796	C	G	100	PASS	AC=406;AF=0.0810703;AN=5008;NS=2504;DP=16721;EAS_AF=0.1012;AMR_AF=0.0461;AFR_AF=0.1044;EUR_AF=0.0348;SAS_AF=0.1012;AA=C|||;VT=SNP
8	4126540	rs17069800	C	A	100	PASS	AC=366;AF=0.0730831;AN=5008;NS=2504;DP=18491;EAS_AF=0.1111;AMR_AF=0.0432;AFR_AF=0.0908;EUR_AF=0.0328;SAS_AF=0.0726;AA=C|||;VT=SNP
8	4126701	rs7838666	T	C	100	PASS	AC=3208;AF=0.640575;AN=5008;NS=2504;DP=15245;EAS_AF=0.5288;AMR_AF=0.6455;AFR_AF=0.615;EUR_AF=0.6571;SAS_AF=0.7699;AA=C|||;VT=SNP
8	4126769	rs779115	A	G	100	PASS	AC=2747;AF=0.548522;AN=5008;NS=2504;DP=15915;EAS_AF=0.7867;AMR_AF=0.5836;AFR_AF=0.5802;EUR_AF=0.4155;SAS_AF=0.3722;AA=g|||;VT=SNP
8	4127480	rs12056402	C	G	100	PASS	AC=1414;AF=0.282348;AN=5008;NS=2504;DP=18424;EAS_AF=0.5159;AMR_AF=0.1772;AFR_AF=0.1362;EUR_AF=0.1829;SAS_AF=0.4162;AA=C|||;VT=SNP
8	4127845	rs924864	A	G	100	PASS	AC=1434;AF=0.286342;AN=5008;NS=2504;DP=18950;EAS_AF=0.5417;AMR_AF=0.1772;AFR_AF=0.1286;EUR_AF=0.1819;SAS_AF=0.4213;AA=A|||;VT=SNP
8	4128311	rs78686130	C	T	100	PASS	AC=1432;AF=0.285942;AN=5008;NS=2504;DP=17683;EAS_AF=0.3571;AMR_AF=0.3718;AFR_AF=0.208;EUR_AF=0.3241;SAS_AF=0.2178;AA=C|||;VT=SNP
8	4128340	rs62481985	C	G	100	PASS	AC=1644;AF=0.328275;AN=5008;NS=2504;DP=16262;EAS_AF=0.3671;AMR_AF=0.415;AFR_AF=0.2035;EUR_AF=0.4364;SAS_AF=0.2843;AA=G|||;VT=SNP
8	4129120	rs879274	G	T	100	PASS	AC=519;AF=0.103634;AN=5008;NS=2504;DP=16952;EAS_AF=0.002;AMR_AF=0.1398;AFR_AF=0.0159;EUR_AF=0.2724;SAS_AF=0.1278;AA=G|||;VT=SNP
8	4129563	rs56372551	G	C	100	PASS	AC=1045;AF=0.208666;AN=5008;NS=2504;DP=18983;EAS_AF=0.0903;AMR_AF=0.3285;AFR_AF=0.0318;EUR_AF=0.4364;SAS_AF=0.2505;AA=G|||;VT=SNP
8	4130303	rs35958640	A	T	100	PASS	AC=1181;AF=0.235823;AN=5008;NS=2504;DP=17525;EAS_AF=0.4256;AMR_AF=0.1585;AFR_AF=0.1241;EUR_AF=0.167;SAS_AF=0.317;AA=A|||;VT=SNP
8	4130363	rs10503246	A	G	100	PASS	AC=894;AF=0.178514;AN=5008;NS=2504;DP=17800;EAS_AF=0.1081;AMR_AF=0.2968;AFR_AF=0.031;EUR_AF=0.3052;SAS_AF=0.2362;AA=a|||;VT=SNP
8	4130688	rs11136714	A	C	100	PASS	AC=1429;AF=0.285343;AN=5008;NS=2504;DP=15691;EAS_AF=0.3968;AMR_AF=0.1974;AFR_AF=0.2042;EUR_AF=0.2256;SAS_AF=0.4039;AA=A|||;VT=SNP
8	4130915	rs779113	A	G	100	PASS	AC=433;AF=0.0864617;AN=5008;NS=2504;DP=13602;EAS_AF=0.1756;AMR_AF=0.0605;AFR_AF=0.0129;EUR_AF=0.0507;SAS_AF=0.1493;AA=A|||;VT=SNP
8	4131112	rs11136715	G	A	100	PASS	AC=1230;AF=0.245607;AN=5008;NS=2504;DP=14250;EAS_AF=0.4107;AMR_AF=0.1715;AFR_AF=0.146;EUR_AF=0.1958;SAS_AF=0.3139;AA=G|||;VT=SNP
8	4131374	rs779112	T	A	100	PASS	AC=2415;AF=0.482228;AN=5008;NS=2504;DP=15733;EAS_AF=0.4256;AMR_AF=0.5778;AFR_AF=0.4697;EUR_AF=0.506;SAS_AF=0.4652;AA=A|||;VT=SNP
8	4131490	rs812941	C	T	100	PASS	AC=3837;AF=0.766174;AN=5008;NS=2504;DP=17830;EAS_AF=0.9087;AMR_AF=0.781;AFR_AF=0.6793;EUR_AF=0.6869;SAS_AF=0.8078;AA=T|||;VT=SNP
8	4131851	rs779111	A	C	100	PASS	AC=406;AF=0.0810703;AN=5008;NS=2504;DP=14006;EAS_AF=0.121;AMR_AF=0.0605;AFR_AF=0.0121;EUR_AF=0.0507;SAS_AF=0.1789;AA=A|||;VT=SNP
8	4132693	rs117488739	C	T	100	PASS	AC=245;AF=0.0489217;AN=5008;NS=2504;DP=15749;EAS_AF=0.1002;AMR_AF=0.0274;AFR_AF=0.0068;EUR_AF=0.0159;SAS_AF=0.1022;AA=C|||;VT=SNP
8	4133424	rs17413143	A	G	100	PASS	AC=339;AF=0.0676917;AN=5008;NS=2504;DP=19831;EAS_AF=0.002;AMR_AF=0.0937;AFR_AF=0.0363;EUR_AF=0.1501;SAS_AF=0.0746;AA=A|||;VT=SNP
8	4133762	rs6993956	G	C	100	PASS	AC=633;AF=0.126398;AN=5008;NS=2504;DP=20071;EAS_AF=0.0724;AMR_AF=0.1628;AFR_AF=0.0166;EUR_AF=0.2644;SAS_AF=0.1626;AA=G|||;VT=SNP
8	4133918	rs6980968	T	C	100	PASS	AC=658;AF=0.13139;AN=5008;NS=2504;DP=16493;EAS_AF=0.0734;AMR_AF=0.1772;AFR_AF=0.0189;EUR_AF=0.2753;SAS_AF=0.1626;AA=t|||;VT=SNP
8	4133954	rs10099480	C	G	100	PASS	AC=665;AF=0.132788;AN=5008;NS=2504;DP=15490;EAS_AF=0.0724;AMR_AF=0.1772;AFR_AF=0.0234;EUR_AF=0.2744;SAS_AF=0.1656;AA=c|||;VT=SNP
8	4134853	rs1620288	T	C	100	PASS	AC=279;AF=0.0557109;AN=5008;NS=2504;DP=16163;EAS_AF=0.0218;AMR_AF=0.0548;AFR_AF=0.0113;EUR_AF=0.0487;SAS_AF=0.1585;AA=t|||;VT=SNP
8	4134874	rs2407940	C	T	100	PASS	AC=3023;AF=0.603634;AN=5008;NS=2504;DP=15705;EAS_AF=0.9038;AMR_AF=0.6239;AFR_AF=0.4244;EUR_AF=0.5119;SAS_AF=0.6166;AA=c|||;VT=SNP
8	4136657	rs7011065	C	A	100	PASS	AC=4200;AF=0.838658;AN=5008;NS=2504;DP=19105;EAS_AF=0.9722;AMR_AF=0.915;AFR_AF=0.6581;EUR_AF=0.9453;SAS_AF=0.7812;AA=A|||;VT=SNP
8	4136947	rs7010404	G	C	100	PASS	AC=863;AF=0.172324;AN=5008;NS=2504;DP=20906;EAS_AF=0.0972;AMR_AF=0.3069;AFR_AF=0.0295;EUR_AF=0.3241;SAS_AF=0.1912;AA=G|||;VT=SNP
8	4137061	rs1700029	T	C	100	PASS	AC=252;AF=0.0503195;AN=5008;NS=2504;DP=21085;EAS_AF=0.0188;AMR_AF=0.049;AFR_AF=0.0038;EUR_AF=0.0527;SAS_AF=0.1442;AA=T|||;VT=SNP
8	4137396	rs17069831	C	T	100	PASS	AC=1424;AF=0.284345;AN=5008;NS=2504;DP=19129;EAS_AF=0.4365;AMR_AF=0.3098;AFR_AF=0.205;EUR_AF=0.2724;SAS_AF=0.229;AA=C|||;VT=SNP
8	4137990	rs2680601	C	G	100	PASS	AC=709;AF=0.141573;AN=5008;NS=2504;DP=15059;EAS_AF=0.0278;AMR_AF=0.1542;AFR_AF=0.0522;EUR_AF=0.2177;SAS_AF=0.2924;AA=G|||;VT=SNP
8	4138427	rs2656288	G	A	100	PASS	AC=3724;AF=0.74361;AN=5008;NS=2504;DP=15331;EAS_AF=0.9058;AMR_AF=0.6729;AFR_AF=0.6354;EUR_AF=0.7008;SAS_AF=0.817;AA=A|||;VT=SNP
8	4138500	rs813585	G	C	100	PASS	AC=338;AF=0.067492;AN=5008;NS=2504;DP=14259;EAS_AF=0.0258;AMR_AF=0.0591;AFR_AF=0.0053;EUR_AF=0.0547;SAS_AF=0.2137;AA=G|||;VT=SNP
8	4138886	rs4304342	T	C	100	PASS	AC=1914;AF=0.382188;AN=5008;NS=2504;DP=16393;EAS_AF=0.5962;AMR_AF=0.4496;AFR_AF=0.3207;EUR_AF=0.3131;SAS_AF=0.2679;AA=T|||;VT=SNP
8	4139199	rs4322029	G	A	100	PASS	AC=4228;AF=0.844249;AN=5008;NS=2504;DP=17650;EAS_AF=0.9752;AMR_AF=0.9135;AFR_AF=0.6452;EUR_AF=0.9453;SAS_AF=0.8252;AA=A|||;VT=SNP
8	4139648	rs779120	T	G	100	PASS	AC=325;AF=0.0648962;AN=5008;NS=2504;DP=19381;EAS_AF=0.0288;AMR_AF=0.0591;AFR_AF=0.0098;EUR_AF=0.0547;SAS_AF=0.1912;AA=T|||;VT=SNP
8	4140139	rs62478569	G	A	100	PASS	AC=785;AF=0.156749;AN=5008;NS=2504;DP=19152;EAS_AF=0.0863;AMR_AF=0.2954;AFR_AF=0.0227;EUR_AF=0.2952;SAS_AF=0.1697;AA=G|||;VT=SNP
8	4140685	rs2680602	G	T	100	PASS	AC=202;AF=0.0403355;AN=5008;NS=2504;DP=15241;EAS_AF=0.0179;AMR_AF=0.049;AFR_AF=0.0023;EUR_AF=0.0447;SAS_AF=0.1043;AA=G|||;VT=SNP
8	4141639	rs111826146	T	A	100	PASS	AC=329;AF=0.0656949;AN=5008;NS=2504;DP=14150;EAS_AF=0.002;AMR_AF=0.1527;AFR_AF=0.0068;EUR_AF=0.1561;SAS_AF=0.0562;AA=T|||;VT=SNP
8	4141728	rs11136716	A	C	100	PASS	AC=1727;AF=0.344848;AN=5008;NS=2504;DP=13534;EAS_AF=0.5992;AMR_AF=0.2003;AFR_AF=0.289;EUR_AF=0.2078;SAS_AF=0.4018;AA=A|||;VT=SNP
8	4142442	rs28619306	T	C	100	PASS	AC=870;AF=0.173722;AN=5008;NS=2504;DP=20347;EAS_AF=0.0933;AMR_AF=0.3127;AFR_AF=0.0219;EUR_AF=0.332;SAS_AF=0.2004;AA=T|||;VT=SNP
8	4143049	rs10113352	G	A	100	PASS	AC=1515;AF=0.302516;AN=5008;NS=2504;DP=18370;EAS_AF=0.369;AMR_AF=0.3314;AFR_AF=0.3132;EUR_AF=0.2833;SAS_AF=0.2188;AA=G|||;VT=SNP
8	4143740	rs1504757	C	T	100	PASS	AC=726;AF=0.144968;AN=5008;NS=2504;DP=17480;EAS_AF=0.0863;AMR_AF=0.2781;AFR_AF=0.0197;EUR_AF=0.2753;SAS_AF=0.1462;AA=C|||;VT=SNP
8	4143934	rs77672333	A	T	100	PASS	AC=325;AF=0.0648962;AN=5008;NS=2504;DP=21575;EAS_AF=0.002;AMR_AF=0.1556;AFR_AF=0.0076;EUR_AF=0.16;SAS_AF=0.045;AA=A|||;VT=SNP
8	4144356	rs17069841	C	G	100	PASS	AC=1316;AF=0.26278;AN=5008;NS=2504;DP=20965;EAS_AF=0.3512;AMR_AF=0.3256;AFR_AF=0.177;EUR_AF=0.2744;SAS_AF=0.2311;AA=C|||;VT=SNP
8	4144426	rs11136717	A	T	100	PASS	AC=1400;AF=0.279553;AN=5008;NS=2504;DP=19375;EAS_AF=0.5278;AMR_AF=0.1729;AFR_AF=0.1422;EUR_AF=0.1938;SAS_AF=0.3732;AA=A|||;VT=SNP
8	4144458	rs779127	A	G	100	PASS	AC=352;AF=0.0702875;AN=5008;NS=2504;DP=19016;EAS_AF=0.0248;AMR_AF=0.062;AFR_AF=0.0575;EUR_AF=0.0517;SAS_AF=0.1595;AA=G|||;VT=SNP
8	4144867	rs810437	T	G	100	PASS	AC=269;AF=0.0537141;AN=5008;NS=2504;DP=15154;EAS_AF=0.0258;AMR_AF=0.0548;AFR_AF=0.0038;EUR_AF=0.0467;SAS_AF=0.1564;AA=T|||;VT=SNP
8	4145078	rs2680603	C	G	100	PASS	AC=2986;AF=0.596246;AN=5008;NS=2504;DP=12790;EAS_AF=0.4673;AMR_AF=0.7752;AFR_AF=0.4289;EUR_AF=0.7942;SAS_AF=0.6247;AA=G|||;VT=SNP
8	4145301	rs76172443	T	G	100	PASS	AC=199;AF=0.0397364;AN=5008;NS=2504;DP=12723;EAS_AF=0.0179;AMR_AF=0.0288;AFR_AF=0.0015;EUR_AF=0.0189;SAS_AF=0.1431;AA=T|||;VT=SNP
8	4145400	rs1700038	C	G	100	PASS	AC=273;AF=0.0545128;AN=5008;NS=2504;DP=12169;EAS_AF=0.0248;AMR_AF=0.0548;AFR_AF=0.0038;EUR_AF=0.0477;SAS_AF=0.1605;AA=C|||;VT=SNP
8	4145461	rs1631982	A	G	100	PASS	AC=272;AF=0.0543131;AN=5008;NS=2504;DP=13753;EAS_AF=0.0248;AMR_AF=0.0548;AFR_AF=0.0038;EUR_AF=0.0467;SAS_AF=0.1605;AA=A|||;VT=SNP
8	4145622	rs2680605	T	C	100	PASS	AC=374;AF=0.0746805;AN=5008;NS=2504;DP=18561;EAS_AF=0.0248;AMR_AF=0.0663;AFR_AF=0.0522;EUR_AF=0.0746;SAS_AF=0.1626;AA=C|||;VT=SNP
8	4145796	rs11787185	A	C	100	PASS	AC=2935;AF=0.586062;AN=5008;NS=2504;DP=16195;EAS_AF=0.8849;AMR_AF=0.5259;AFR_AF=0.4221;EUR_AF=0.5139;SAS_AF=0.6166;AA=A|||;VT=SNP
8	4146104	rs17069844	C	G	100	PASS	AC=1487;AF=0.296925;AN=5008;NS=2504;DP=17665;EAS_AF=0.5317;AMR_AF=0.1671;AFR_AF=0.2148;EUR_AF=0.163;SAS_AF=0.3957;AA=C|||;VT=SNP
8	4146236	rs2680606	A	G	100	PASS	AC=541;AF=0.108027;AN=5008;NS=2504;DP=18549;EAS_AF=0.0248;AMR_AF=0.0749;AFR_AF=0.1747;EUR_AF=0.0746;SAS_AF=0.1616;AA=G|||;VT=SNP
8	4146477	rs2680607	C	G	100	PASS	AC=269;AF=0.0537141;AN=5008;NS=2504;DP=18026;EAS_AF=0.0248;AMR_AF=0.0548;AFR_AF=0.0038;EUR_AF=0.0457;SAS_AF=0.1585;AA=C|||;VT=SNP
8	4146479	rs2656290	G	A	100	PASS	AC=528;AF=0.105431;AN=5008;NS=2504;DP=17856;EAS_AF=0.0248;AMR_AF=0.0735;AFR_AF=0.1679;EUR_AF=0.0726;SAS_AF=0.1605;AA=A|||;VT=SNP
8	4146707	rs1700107	C	G	100	PASS	AC=354;AF=0.0706869;AN=5008;NS=2504;DP=15914;EAS_AF=0.0258;AMR_AF=0.0634;AFR_AF=0.0174;EUR_AF=0.0746;SAS_AF=0.1902;AA=G|||;VT=SNP
8	4146842	rs11784668	C	G	100	PASS	AC=4256;AF=0.84984;AN=5008;NS=2504;DP=18931;EAS_AF=0.9782;AMR_AF=0.9078;AFR_AF=0.6483;EUR_AF=0.9533;SAS_AF=0.8425;AA=c|||;VT=SNP
8	4147455	rs17413302	T	G	100	PASS	AC=565;AF=0.112819;AN=5008;NS=2504;DP=21844;EAS_AF=0.0248;AMR_AF=0.0778;AFR_AF=0.1861;EUR_AF=0.0805;SAS_AF=0.1626;AA=G|||;VT=SNP
8	4147896	rs59849774	C	T	100	PASS	AC=534;AF=0.106629;AN=5008;NS=2504;DP=20139;EAS_AF=0.0218;AMR_AF=0.0735;AFR_AF=0.1793;EUR_AF=0.0746;SAS_AF=0.1524;AA=T|||;VT=SNP
8	4147994	rs73660733	G	A	100	PASS	AC=1216;AF=0.242812;AN=5008;NS=2504;DP=19476;EAS_AF=0.3323;AMR_AF=0.304;AFR_AF=0.1679;EUR_AF=0.2644;SAS_AF=0.1861;AA=G|||;VT=SNP
8	4148449	rs10282904	A	G	100	PASS	AC=833;AF=0.166334;AN=5008;NS=2504;DP=15635;EAS_AF=0.0923;AMR_AF=0.3098;AFR_AF=0.0234;EUR_AF=0.3231;SAS_AF=0.1728;AA=A|||;VT=SNP
8	4148774	rs28585544	A	G	100	PASS	AC=1698;AF=0.339058;AN=5008;NS=2504;DP=13562;EAS_AF=0.5923;AMR_AF=0.2046;AFR_AF=0.2292;EUR_AF=0.2396;SAS_AF=0.4243;AA=A|||;VT=SNP
8	4148824	rs117172856	T	C	100	PASS	AC=266;AF=0.053115;AN=5008;NS=2504;DP=13450;EAS_AF=0.0228;AMR_AF=0.0548;AFR_AF=0.0091;EUR_AF=0.0457;SAS_AF=0.1503;AA=T|||;VT=SNP
8	4149354	rs17413309	G	T	100	PASS	AC=395;AF=0.0788738;AN=5008;NS=2504;DP=18183;EAS_AF=0.0218;AMR_AF=0.0749;AFR_AF=0.0673;EUR_AF=0.0795;SAS_AF=0.1554;AA=T|||;VT=SNP
8	4150035	rs111515499	G	A	100	PASS	AC=371;AF=0.0740815;AN=5008;NS=2504;DP=15564;EAS_AF=0.0218;AMR_AF=0.0605;AFR_AF=0.0673;EUR_AF=0.0666;SAS_AF=0.1544;AA=A|||;VT=SNP
8	4150154	rs73500689	G	A	100	PASS	AC=438;AF=0.0874601;AN=5008;NS=2504;DP=17752;EAS_AF=0.0218;AMR_AF=0.0648;AFR_AF=0.1157;EUR_AF=0.0666;SAS_AF=0.1544;AA=A|||;VT=SNP
8	4150210	rs73189961	A	T	100	PASS	AC=1383;AF=0.276158;AN=5008;NS=2504;DP=16006;EAS_AF=0.4692;AMR_AF=0.1844;AFR_AF=0.1309;EUR_AF=0.2078;SAS_AF=0.409;AA=A|||;VT=SNP
8	4150239	rs77676750	G	C	100	PASS	AC=368;AF=0.0734824;AN=5008;NS=2504;DP=15438;EAS_AF=0.0159;AMR_AF=0.0447;AFR_AF=0.1331;EUR_AF=0.0348;SAS_AF=0.1125;AA=G|||;VT=SNP
8	4150474	rs67250161	A	C	100	PASS	AC=364;AF=0.0726837;AN=5008;NS=2504;DP=17755;EAS_AF=0.0208;AMR_AF=0.0922;AFR_AF=0.0408;EUR_AF=0.1392;SAS_AF=0.0869;AA=A|||;VT=SNP
8	4151887	rs74336646	T	A	100	PASS	AC=249;AF=0.0497204;AN=5008;NS=2504;DP=19612;EAS_AF=0.0159;AMR_AF=0.0533;AFR_AF=0.0393;EUR_AF=0.0437;SAS_AF=0.1022;AA=T|||;VT=SNP
8	4151910	rs1979916	G	A	100	PASS	AC=296;AF=0.0591054;AN=5008;NS=2504;DP=19955;EAS_AF=0.0278;AMR_AF=0.0764;AFR_AF=0.0287;EUR_AF=0.1014;SAS_AF=0.0767;AA=g|||;VT=SNP
8	4152065	rs74882471	A	G	100	PASS	AC=354;AF=0.0706869;AN=5008;NS=2504;DP=17233;EAS_AF=0.0159;AMR_AF=0.0648;AFR_AF=0.0847;EUR_AF=0.0716;SAS_AF=0.1115;AA=G|||;VT=SNP
8	4152332	rs73500702	C	G	100	PASS	AC=380;AF=0.0758786;AN=5008;NS=2504;DP=13164;EAS_AF=0.0159;AMR_AF=0.0663;AFR_AF=0.0855;EUR_AF=0.0765;SAS_AF=0.1309;AA=G|||;VT=SNP
8	4153371	rs73502605	C	G	100	PASS	AC=605;AF=0.120807;AN=5008;NS=2504;DP=9113;EAS_AF=0.0317;AMR_AF=0.1398;AFR_AF=0.1044;EUR_AF=0.17;SAS_AF=0.1708;AA=G|||;VT=SNP
8	4153641	rs74389756	A	T	100	PASS	AC=210;AF=0.0419329;AN=5008;NS=2504;DP=14065;EAS_AF=0.0169;AMR_AF=0.049;AFR_AF=0.0076;EUR_AF=0.0437;SAS_AF=0.1074;AA=A|||;VT=SNP
8	4153863	rs112096668	A	T	100	PASS	AC=205;AF=0.0409345;AN=5008;NS=2504;DP=14726;EAS_AF=0.0159;AMR_AF=0.049;AFR_AF=0.0076;EUR_AF=0.0437;SAS_AF=0.1033;AA=A|||;VT=SNP
8	4154344	rs77015919	T	C	100	PASS	AC=256;AF=0.0511182;AN=5008;NS=2504;DP=14245;EAS_AF=0.0169;AMR_AF=0.0562;AFR_AF=0.0182;EUR_AF=0.0716;SAS_AF=0.1063;AA=T|||;VT=SNP
8	4154901	rs77666555	G	A	100	PASS	AC=206;AF=0.0411342;AN=5008;NS=2504;DP=16124;EAS_AF=0.0169;AMR_AF=0.049;AFR_AF=0.0076;EUR_AF=0.0437;SAS_AF=0.1033;AA=G|||;VT=SNP
8	4154956	rs17413323	A	G	100	PASS	AC=208;AF=0.0415335;AN=5008;NS=2504;DP=16186;EAS_AF=0.0169;AMR_AF=0.049;AFR_AF=0.0091;EUR_AF=0.0437;SAS_AF=0.1033;AA=A|||;VT=SNP
8	4155019	rs117865989	A	G	100	PASS	AC=149;AF=0.0297524;AN=5008;NS=2504;DP=17333;EAS_AF=0.0169;AMR_AF=0.0274;AFR_AF=0.0008;EUR_AF=0.0139;SAS_AF=0.1002;AA=A|||;VT=SNP
8	4155109	rs17069848	T	G	100	PASS	AC=291;AF=0.058107;AN=5008;NS=2504;DP=16453;EAS_AF=0.0179;AMR_AF=0.0533;AFR_AF=0.0613;EUR_AF=0.0487;SAS_AF=0.1084;AA=T|||;VT=SNP
8	4155526	rs76534986	G	A	100	PASS	AC=196;AF=0.0391374;AN=5008;NS=2504;DP=15531;EAS_AF=0.0169;AMR_AF=0.0461;AFR_AF=0.0015;EUR_AF=0.0437;SAS_AF=0.1033;AA=G|||;VT=SNP
8	4155860	rs17413343	G	A	100	PASS	AC=124;AF=0.0247604;AN=5008;NS=2504;DP=17974;EAS_AF=0.006;AMR_AF=0.0274;AFR_AF=0.0053;EUR_AF=0.0885;SAS_AF=0.0031;AA=G|||;VT=SNP
8	4155942	rs117747639	T	C	100	PASS	AC=282;AF=0.0563099;AN=5008;NS=2504;DP=16743;EAS_AF=0.0179;AMR_AF=0.0591;AFR_AF=0.034;EUR_AF=0.0716;SAS_AF=0.1084;AA=C|||;VT=SNP
8	4155954	rs73502609	T	A	100	PASS	AC=338;AF=0.067492;AN=5008;NS=2504;DP=16629;EAS_AF=0.0258;AMR_AF=0.0605;AFR_AF=0.0635;EUR_AF=0.0467;SAS_AF=0.1421;AA=T|||;VT=SNP
8	4156073	rs73502611	T	C	100	PASS	AC=426;AF=0.0850639;AN=5008;NS=2504;DP=16807;EAS_AF=0.0258;AMR_AF=0.072;AFR_AF=0.0991;EUR_AF=0.0746;SAS_AF=0.1472;AA=C|||;VT=SNP
8	4156317	rs7822424	G	A	100	PASS	AC=2928;AF=0.584665;AN=5008;NS=2504;DP=14521;EAS_AF=0.8363;AMR_AF=0.5029;AFR_AF=0.5091;EUR_AF=0.4751;SAS_AF=0.5982;AA=G|||;VT=SNP
8	4156539	rs79326431	A	G	100	PASS	AC=241;AF=0.048123;AN=5008;NS=2504;DP=13459;EAS_AF=0.0208;AMR_AF=0.049;AFR_AF=0.034;EUR_AF=0.0398;SAS_AF=0.1033;AA=A|||;VT=SNP
8	4156763	rs1394489	C	T	100	PASS	AC=3234;AF=0.645767;AN=5008;NS=2504;DP=14779;EAS_AF=0.8462;AMR_AF=0.5793;AFR_AF=0.621;EUR_AF=0.493;SAS_AF=0.6769;AA=C|||;VT=SNP
8	4156766	rs139546733	T	G	100	PASS	AC=137;AF=0.0273562;AN=5008;NS=2504;DP=14743;EAS_AF=0.0159;AMR_AF=0.0043;AFR_AF=0.0015;EUR_AF=0.0159;SAS_AF=0.1022;AA=T|||;VT=SNP
8	4157097	rs62478598	A	T	100	PASS	AC=829;AF=0.165535;AN=5008;NS=2504;DP=18407;EAS_AF=0.1438;AMR_AF=0.2695;AFR_AF=0.0371;EUR_AF=0.3201;SAS_AF=0.1288;AA=A|||;VT=SNP
8	4157137	rs7845852	A	C	100	PASS	AC=3651;AF=0.729034;AN=5008;NS=2504;DP=18116;EAS_AF=0.8472;AMR_AF=0.6902;AFR_AF=0.6082;EUR_AF=0.7058;SAS_AF=0.8221;AA=a|||;VT=SNP
8	4157216	rs11136718	G	A	100	PASS	AC=1889;AF=0.377196;AN=5008;NS=2504;DP=16689;EAS_AF=0.5198;AMR_AF=0.3761;AFR_AF=0.1324;EUR_AF=0.3608;SAS_AF=0.5787;AA=G|||;VT=SNP
8	4157264	rs1827665	T	C	100	PASS	AC=3606;AF=0.720048;AN=5008;NS=2504;DP=15936;EAS_AF=0.8591;AMR_AF=0.7637;AFR_AF=0.6059;EUR_AF=0.6531;SAS_AF=0.7689;AA=T|||;VT=SNP
8	4157298	rs1827664	A	G	100	PASS	AC=3557;AF=0.710264;AN=5008;NS=2504;DP=15071;EAS_AF=0.8502;AMR_AF=0.7522;AFR_AF=0.6014;EUR_AF=0.6392;SAS_AF=0.7566;AA=G|||;VT=SNP
8	4157667	rs13274840	A	T	100	PASS	AC=574;AF=0.114617;AN=5008;NS=2504;DP=15714;EAS_AF=0.1637;AMR_AF=0.1081;AFR_AF=0.0303;EUR_AF=0.1819;SAS_AF=0.1135;AA=A|||;VT=SNP
8	4157668	rs75660087	T	C	100	PASS	AC=93;AF=0.0185703;AN=5008;NS=2504;DP=15709;EAS_AF=0.0198;AMR_AF=0.0029;AFR_AF=0.0053;EUR_AF=0.0109;SAS_AF=0.0542;AA=T|||;VT=SNP
8	4158287	rs4875313	A	G	100	PASS	AC=520;AF=0.103834;AN=5008;NS=2504;DP=20567;EAS_AF=0.1597;AMR_AF=0.1037;AFR_AF=0.0242;EUR_AF=0.1809;SAS_AF=0.0746;AA=A|||;VT=SNP
8	4158316	rs149678786	T	C	100	PASS	AC=94;AF=0.01877;AN=5008;NS=2504;DP=20646;EAS_AF=0.0218;AMR_AF=0.0029;AFR_AF=0.0053;EUR_AF=0.0109;SAS_AF=0.0532;AA=T|||;VT=SNP
8	4158445	rs148344077	C	T	100	PASS	AC=93;AF=0.0185703;AN=5008;NS=2504;DP=21976;EAS_AF=0.0208;AMR_AF=0.0029;AFR_AF=0.0053;EUR_AF=0.0109;SAS_AF=0.0532;AA=C|||;VT=SNP
8	4158604	rs28800590	C	T	100	PASS	AC=520;AF=0.103834;AN=5008;NS=2504;DP=20316;EAS_AF=0.1607;AMR_AF=0.1009;AFR_AF=0.025;EUR_AF=0.1809;SAS_AF=0.0746;AA=c|||;VT=SNP
8	4158637	rs35319725	T	A	100	PASS	AC=3576;AF=0.714058;AN=5008;NS=2504;DP=19966;EAS_AF=0.8224;AMR_AF=0.7767;AFR_AF=0.5461;EUR_AF=0.7058;SAS_AF=0.7935;AA=T|||;VT=SNP
8	4158701	rs34852691	A	G	100	PASS	AC=668;AF=0.133387;AN=5008;NS=2504;DP=19393;EAS_AF=0.1597;AMR_AF=0.1369;AFR_AF=0.0295;EUR_AF=0.2744;SAS_AF=0.0992;AA=A|||;VT=SNP
8	4158728	rs11988129	C	G	100	PASS	AC=3938;AF=0.786342;AN=5008;NS=2504;DP=19466;EAS_AF=0.8145;AMR_AF=0.8069;AFR_AF=0.7973;EUR_AF=0.7177;SAS_AF=0.7986;AA=G|||;VT=SNP
8	4158791	rs11136719	C	G	100	PASS	AC=3940;AF=0.786741;AN=5008;NS=2504;DP=20714;EAS_AF=0.8185;AMR_AF=0.8069;AFR_AF=0.7995;EUR_AF=0.7157;SAS_AF=0.7955;AA=G|||;VT=SNP
8	4158881	rs34251603	C	G	100	PASS	AC=518;AF=0.103435;AN=5008;NS=2504;DP=21000;EAS_AF=0.1587;AMR_AF=0.1037;AFR_AF=0.0272;EUR_AF=0.1759;SAS_AF=0.0746;AA=C|||;VT=SNP
8	4158919	rs10866965	G	T	100	PASS	AC=3831;AF=0.764976;AN=5008;NS=2504;DP=20616;EAS_AF=0.8244;AMR_AF=0.7752;AFR_AF=0.82;EUR_AF=0.6183;SAS_AF=0.773;AA=T|||;VT=SNP
8	4158968	rs10866966	C	T	100	PASS	AC=3992;AF=0.797125;AN=5008;NS=2504;DP=19103;EAS_AF=0.8244;AMR_AF=0.8112;AFR_AF=0.829;EUR_AF=0.7167;SAS_AF=0.7986;AA=T|||;VT=SNP
8	4159120	rs13282958	G	C	100	PASS	AC=570;AF=0.113818;AN=5008;NS=2504;DP=20272;EAS_AF=0.1607;AMR_AF=0.1066;AFR_AF=0.056;EUR_AF=0.1849;SAS_AF=0.0757;AA=G|||;VT=SNP
8	4159469	rs34447355	C	T	100	PASS	AC=3984;AF=0.795527;AN=5008;NS=2504;DP=17632;EAS_AF=0.8234;AMR_AF=0.8098;AFR_AF=0.8253;EUR_AF=0.7157;SAS_AF=0.7986;AA=T|||;VT=SNP
8	4159519	rs34048256	C	A	100	PASS	AC=787;AF=0.157149;AN=5008;NS=2504;DP=18023;EAS_AF=0.249;AMR_AF=0.1225;AFR_AF=0.2201;EUR_AF=0.1233;SAS_AF=0.0368;AA=C|||;VT=SNP
8	4159817	rs4604461	T	C	100	PASS	AC=3979;AF=0.794529;AN=5008;NS=2504;DP=18487;EAS_AF=0.8234;AMR_AF=0.8098;AFR_AF=0.8222;EUR_AF=0.7147;SAS_AF=0.7986;AA=T|||;VT=SNP
8	4159906	rs4313177	G	T	100	PASS	AC=3921;AF=0.782947;AN=5008;NS=2504;DP=19289;EAS_AF=0.8234;AMR_AF=0.8069;AFR_AF=0.7837;EUR_AF=0.7137;SAS_AF=0.7945;AA=G|||;VT=SNP
8	4159972	rs4535755	C	T	100	PASS	AC=3453;AF=0.689497;AN=5008;NS=2504;DP=19573;EAS_AF=0.8234;AMR_AF=0.7709;AFR_AF=0.4576;EUR_AF=0.7038;SAS_AF=0.7924;AA=C|||;VT=SNP
8	4159995	rs4609212	G	C	100	PASS	AC=3969;AF=0.792532;AN=5008;NS=2504;DP=19457;EAS_AF=0.8254;AMR_AF=0.8098;AFR_AF=0.8132;EUR_AF=0.7147;SAS_AF=0.7986;AA=G|||;VT=SNP
8	4160042	rs4369007	A	G	100	PASS	AC=3967;AF=0.792133;AN=5008;NS=2504;DP=19114;EAS_AF=0.8234;AMR_AF=0.8098;AFR_AF=0.8132;EUR_AF=0.7147;SAS_AF=0.7986;AA=G|||;VT=SNP
8	4160084	rs4281133	C	T	100	PASS	AC=3967;AF=0.792133;AN=5008;NS=2504;DP=18257;EAS_AF=0.8234;AMR_AF=0.8098;AFR_AF=0.8132;EUR_AF=0.7147;SAS_AF=0.7986;AA=C|||;VT=SNP
8	4160195	rs13261320	A	G	100	PASS	AC=3966;AF=0.791933;AN=5008;NS=2504;DP=20826;EAS_AF=0.8234;AMR_AF=0.8098;AFR_AF=0.8124;EUR_AF=0.7147;SAS_AF=0.7986;AA=A|||;VT=SNP
8	4160216	rs13258176	G	T	100	PASS	AC=3965;AF=0.791733;AN=5008;NS=2504;DP=20502;EAS_AF=0.8234;AMR_AF=0.8098;AFR_AF=0.8124;EUR_AF=0.7137;SAS_AF=0.7986;AA=T|||;VT=SNP
8	4160506	rs13262226	A	G	100	PASS	AC=3965;AF=0.791733;AN=5008;NS=2504;DP=17439;EAS_AF=0.8234;AMR_AF=0.8098;AFR_AF=0.8124;EUR_AF=0.7137;SAS_AF=0.7986;AA=A|||;VT=SNP
8	4160530	rs13259084	G	A	100	PASS	AC=3965;AF=0.791733;AN=5008;NS=2504;DP=17462;EAS_AF=0.8234;AMR_AF=0.8098;AFR_AF=0.8124;EUR_AF=0.7137;SAS_AF=0.7986;AA=G|||;VT=SNP
8	4160614	rs13266205	G	C	100	PASS	AC=3963;AF=0.791334;AN=5008;NS=2504;DP=15790;EAS_AF=0.8214;AMR_AF=0.8098;AFR_AF=0.8124;EUR_AF=0.7137;SAS_AF=0.7986;AA=G|||;VT=SNP
8	4160647	rs13269472	A	G	100	PASS	AC=3965;AF=0.791733;AN=5008;NS=2504;DP=14679;EAS_AF=0.8234;AMR_AF=0.8098;AFR_AF=0.8124;EUR_AF=0.7137;SAS_AF=0.7986;AA=G|||;VT=SNP
8	4160690	rs35265645	G	A	100	PASS	AC=3404;AF=0.679712;AN=5008;NS=2504;DP=14385;EAS_AF=0.8234;AMR_AF=0.768;AFR_AF=0.4221;EUR_AF=0.7028;SAS_AF=0.7935;AA=G|||;VT=SNP
8	4160719	rs13266499	G	C	100	PASS	AC=3966;AF=0.791933;AN=5008;NS=2504;DP=14715;EAS_AF=0.8234;AMR_AF=0.8098;AFR_AF=0.8124;EUR_AF=0.7147;SAS_AF=0.7986;AA=G|||;VT=SNP
8	4160726	rs13269744	A	G	100	PASS	AC=3965;AF=0.791733;AN=5008;NS=2504;DP=14700;EAS_AF=0.8234;AMR_AF=0.8098;AFR_AF=0.8124;EUR_AF=0.7137;SAS_AF=0.7986;AA=c|||;VT=SNP
8	4160756	rs4875315	A	G	100	PASS	AC=839;AF=0.167532;AN=5008;NS=2504;DP=13948;EAS_AF=0.1746;AMR_AF=0.1282;AFR_AF=0.1747;EUR_AF=0.1968;SAS_AF=0.1483;AA=a|||;VT=SNP
8	4160774	rs13268722	C	T	100	PASS	AC=3968;AF=0.792332;AN=5008;NS=2504;DP=13540;EAS_AF=0.8234;AMR_AF=0.8112;AFR_AF=0.8132;EUR_AF=0.7147;SAS_AF=0.7986;AA=C|||;VT=SNP
8	4160822	rs13277586	T	C	100	PASS	AC=3968;AF=0.792332;AN=5008;NS=2504;DP=13524;EAS_AF=0.8234;AMR_AF=0.8112;AFR_AF=0.8132;EUR_AF=0.7147;SAS_AF=0.7986;AA=C|||;VT=SNP
8	4160852	rs12681753	G	C	100	PASS	AC=3967;AF=0.792133;AN=5008;NS=2504;DP=14132;EAS_AF=0.8234;AMR_AF=0.8098;AFR_AF=0.8132;EUR_AF=0.7147;SAS_AF=0.7986;AA=C|||;VT=SNP
8	4161030	rs4641088	G	C	100	PASS	AC=4000;AF=0.798722;AN=5008;NS=2504;DP=10141;EAS_AF=0.8234;AMR_AF=0.8184;AFR_AF=0.8132;EUR_AF=0.7416;SAS_AF=0.7986;AA=C|||;VT=SNP
8	4161151	rs4557722	G	A	100	PASS	AC=3997;AF=0.798123;AN=5008;NS=2504;DP=13720;EAS_AF=0.8234;AMR_AF=0.8184;AFR_AF=0.8116;EUR_AF=0.7416;SAS_AF=0.7975;AA=G|||;VT=SNP
8	4161157	rs4523275	G	A	100	PASS	AC=3997;AF=0.798123;AN=5008;NS=2504;DP=13499;EAS_AF=0.8234;AMR_AF=0.8184;AFR_AF=0.8116;EUR_AF=0.7416;SAS_AF=0.7975;AA=G|||;VT=SNP
8	4161202	rs4574867	T	G	100	PASS	AC=4003;AF=0.799321;AN=5008;NS=2504;DP=14058;EAS_AF=0.8234;AMR_AF=0.8184;AFR_AF=0.8154;EUR_AF=0.7416;SAS_AF=0.7986;AA=G|||;VT=SNP
8	4161234	rs4358819	C	G	100	PASS	AC=3828;AF=0.764377;AN=5008;NS=2504;DP=15176;EAS_AF=0.8234;AMR_AF=0.7853;AFR_AF=0.7844;EUR_AF=0.6561;SAS_AF=0.773;AA=G|||;VT=SNP
8	4161266	rs4875317	C	T	100	PASS	AC=556;AF=0.111022;AN=5008;NS=2504;DP=15382;EAS_AF=0.1696;AMR_AF=0.1009;AFR_AF=0.0189;EUR_AF=0.165;SAS_AF=0.1268;AA=C|||;VT=SNP
8	4161327	rs1910718	T	A	100	PASS	AC=3998;AF=0.798323;AN=5008;NS=2504;DP=13267;EAS_AF=0.8234;AMR_AF=0.817;AFR_AF=0.8124;EUR_AF=0.7425;SAS_AF=0.7975;AA=A|||;VT=SNP
8	4161385	rs1910717	C	G	100	PASS	AC=3998;AF=0.798323;AN=5008;NS=2504;DP=15204;EAS_AF=0.8234;AMR_AF=0.817;AFR_AF=0.8132;EUR_AF=0.7416;SAS_AF=0.7975;AA=G|||;VT=SNP
8	4161522	rs10108386	G	A	100	PASS	AC=468;AF=0.0934505;AN=5008;NS=2504;DP=16369;EAS_AF=0.1587;AMR_AF=0.098;AFR_AF=0.0091;EUR_AF=0.1541;SAS_AF=0.0746;AA=G|||;VT=SNP
8	4161539	rs1910716	A	G	100	PASS	AC=3997;AF=0.798123;AN=5008;NS=2504;DP=752;EAS_AF=0.8234;AMR_AF=0.817;AFR_AF=0.8124;EUR_AF=0.7416;SAS_AF=0.7975;AA=G|||;VT=SNP
8	4161932	rs11783952	A	T	100	PASS	AC=4046;AF=0.807907;AN=5008;NS=2504;DP=16366;EAS_AF=0.8234;AMR_AF=0.817;AFR_AF=0.851;EUR_AF=0.7416;SAS_AF=0.7955;AA=T|||;VT=SNP
8	4162039	rs7461820	G	A	100	PASS	AC=3490;AF=0.696885;AN=5008;NS=2504;DP=17477;EAS_AF=0.8234;AMR_AF=0.7781;AFR_AF=0.4614;EUR_AF=0.7306;SAS_AF=0.7924;AA=g|||;VT=SNP
8	4162124	rs977365	T	C	100	PASS	AC=4002;AF=0.799121;AN=5008;NS=2504;DP=16502;EAS_AF=0.8234;AMR_AF=0.817;AFR_AF=0.8147;EUR_AF=0.7425;SAS_AF=0.7986;AA=C|||;VT=SNP
8	4162159	rs977364	C	T	100	PASS	AC=4001;AF=0.798922;AN=5008;NS=2504;DP=17833;EAS_AF=0.8244;AMR_AF=0.8184;AFR_AF=0.8124;EUR_AF=0.7425;SAS_AF=0.7986;AA=T|||;VT=SNP
8	4162240	rs977363	G	A	100	PASS	AC=3996;AF=0.797923;AN=5008;NS=2504;DP=19198;EAS_AF=0.8244;AMR_AF=0.817;AFR_AF=0.8116;EUR_AF=0.7416;SAS_AF=0.7965;AA=G|||;VT=SNP
8	4162253	rs977362	C	G	100	PASS	AC=3998;AF=0.798323;AN=5008;NS=2504;DP=18719;EAS_AF=0.8254;AMR_AF=0.817;AFR_AF=0.8124;EUR_AF=0.7416;SAS_AF=0.7965;AA=C|||;VT=SNP
8	4162450	rs10112948	C	G	100	PASS	AC=464;AF=0.0926518;AN=5008;NS=2504;DP=17425;EAS_AF=0.1558;AMR_AF=0.0965;AFR_AF=0.0083;EUR_AF=0.1501;SAS_AF=0.0798;AA=C|||;VT=SNP
8	4162713	rs11776123	C	T	100	PASS	AC=4000;AF=0.798722;AN=5008;NS=2504;DP=21581;EAS_AF=0.8234;AMR_AF=0.817;AFR_AF=0.8124;EUR_AF=0.7435;SAS_AF=0.7986;AA=T|||;VT=SNP
8	4162734	rs11779669	A	G	100	PASS	AC=4002;AF=0.799121;AN=5008;NS=2504;DP=21025;EAS_AF=0.8234;AMR_AF=0.817;AFR_AF=0.8124;EUR_AF=0.7455;SAS_AF=0.7986;AA=G|||;VT=SNP
8	4162862	rs4875319	G	A	100	PASS	AC=599;AF=0.119609;AN=5008;NS=2504;DP=17472;EAS_AF=0.1607;AMR_AF=0.098;AFR_AF=0.1021;EUR_AF=0.1541;SAS_AF=0.0808;AA=G|||;VT=SNP
8	4162922	rs10866967	T	C	100	PASS	AC=3998;AF=0.798323;AN=5008;NS=2504;DP=17656;EAS_AF=0.8234;AMR_AF=0.817;AFR_AF=0.8124;EUR_AF=0.7425;SAS_AF=0.7975;AA=C|||;VT=SNP
8	4163415	rs11136721	C	T	100	PASS	AC=4003;AF=0.799321;AN=5008;NS=2504;DP=19717;EAS_AF=0.8244;AMR_AF=0.8199;AFR_AF=0.8139;EUR_AF=0.7406;SAS_AF=0.7996;AA=t|||;VT=SNP
8	4163475	rs12056601	A	G	100	PASS	AC=4009;AF=0.800519;AN=5008;NS=2504;DP=19895;EAS_AF=0.8244;AMR_AF=0.8199;AFR_AF=0.8185;EUR_AF=0.7406;SAS_AF=0.7996;AA=A|||;VT=SNP
8	4163561	rs12056602	A	C	100	PASS	AC=4006;AF=0.79992;AN=5008;NS=2504;DP=20677;EAS_AF=0.8244;AMR_AF=0.8199;AFR_AF=0.8162;EUR_AF=0.7396;SAS_AF=0.8006;AA=A|||;VT=SNP
8	4163602	rs17335232	A	T	100	PASS	AC=4002;AF=0.799121;AN=5008;NS=2504;DP=19853;EAS_AF=0.8244;AMR_AF=0.8199;AFR_AF=0.8139;EUR_AF=0.7396;SAS_AF=0.7996;AA=A|||;VT=SNP
8	4163749	rs41374945	A	C	100	PASS	AC=4002;AF=0.799121;AN=5008;NS=2504;DP=17972;EAS_AF=0.8254;AMR_AF=0.8213;AFR_AF=0.8116;EUR_AF=0.7386;SAS_AF=0.8016;AA=C|||;VT=SNP
8	4164013	rs4875320	A	T	100	PASS	AC=614;AF=0.122604;AN=5008;NS=2504;DP=18100;EAS_AF=0.1567;AMR_AF=0.1037;AFR_AF=0.115;EUR_AF=0.1551;SAS_AF=0.0777;AA=A|||;VT=SNP
8	4164067	rs17413497	T	A	100	PASS	AC=4001;AF=0.798922;AN=5008;NS=2504;DP=17256;EAS_AF=0.8234;AMR_AF=0.8228;AFR_AF=0.8132;EUR_AF=0.7386;SAS_AF=0.7996;AA=A|||;VT=SNP
8	4164084	rs1394477	C	T	100	PASS	AC=3989;AF=0.796526;AN=5008;NS=2504;DP=17097;EAS_AF=0.8244;AMR_AF=0.8228;AFR_AF=0.8132;EUR_AF=0.7386;SAS_AF=0.7863;AA=C|||;VT=SNP
8	4164185	rs1394476	G	C	100	PASS	AC=2434;AF=0.486022;AN=5008;NS=2504;DP=17766;EAS_AF=0.4375;AMR_AF=0.647;AFR_AF=0.2269;EUR_AF=0.5895;SAS_AF=0.6656;AA=G|||;VT=SNP
8	4164190	rs4875321	T	C	100	PASS	AC=614;AF=0.122604;AN=5008;NS=2504;DP=17770;EAS_AF=0.1577;AMR_AF=0.1037;AFR_AF=0.115;EUR_AF=0.1541;SAS_AF=0.0777;AA=T|||;VT=SNP
8	4164280	rs1394475	T	G	100	PASS	AC=4009;AF=0.800519;AN=5008;NS=2504;DP=17934;EAS_AF=0.8264;AMR_AF=0.8228;AFR_AF=0.8132;EUR_AF=0.7396;SAS_AF=0.8037;AA=T|||;VT=SNP
8	4164381	rs11136723	A	C	100	PASS	AC=4005;AF=0.79972;AN=5008;NS=2504;DP=18811;EAS_AF=0.8254;AMR_AF=0.8228;AFR_AF=0.8154;EUR_AF=0.7376;SAS_AF=0.7996;AA=N|||;VT=SNP
8	4164419	rs11136724	G	A	100	PASS	AC=3559;AF=0.710663;AN=5008;NS=2504;DP=19110;EAS_AF=0.8234;AMR_AF=0.7882;AFR_AF=0.528;EUR_AF=0.7247;SAS_AF=0.772;AA=T|||;VT=SNP
8	4164444	rs12546046	A	G	100	PASS	AC=689;AF=0.13758;AN=5008;NS=2504;DP=18904;EAS_AF=0.2718;AMR_AF=0.0865;AFR_AF=0.1286;EUR_AF=0.1173;SAS_AF=0.0685;AA=A|||;VT=SNP
8	4164975	rs11784834	G	A	100	PASS	AC=2659;AF=0.53095;AN=5008;NS=2504;DP=19173;EAS_AF=0.4554;AMR_AF=0.683;AFR_AF=0.3313;EUR_AF=0.5865;SAS_AF=0.7137;AA=G|||;VT=SNP
8	4165096	rs12548881	G	A	100	PASS	AC=618;AF=0.123403;AN=5008;NS=2504;DP=20210;EAS_AF=0.252;AMR_AF=0.062;AFR_AF=0.1172;EUR_AF=0.0984;SAS_AF=0.0685;AA=G|||;VT=SNP
8	4165205	rs9314522	G	C	100	PASS	AC=4378;AF=0.874201;AN=5008;NS=2504;DP=21384;EAS_AF=0.8343;AMR_AF=0.866;AFR_AF=0.9365;EUR_AF=0.826;SAS_AF=0.8865;AA=C|||;VT=SNP
8	4165339	rs34379313	T	A	100	PASS	AC=561;AF=0.112021;AN=5008;NS=2504;DP=20800;EAS_AF=0.252;AMR_AF=0.0447;AFR_AF=0.0696;EUR_AF=0.0547;SAS_AF=0.1319;AA=T|||;VT=SNP
8	4165460	rs13258014	C	T	100	PASS	AC=2012;AF=0.401757;AN=5008;NS=2504;DP=20471;EAS_AF=0.3304;AMR_AF=0.4207;AFR_AF=0.211;EUR_AF=0.5636;SAS_AF=0.5532;AA=C|||;VT=SNP
8	4165497	rs17335309	T	A	100	PASS	AC=747;AF=0.149161;AN=5008;NS=2504;DP=21113;EAS_AF=0.2569;AMR_AF=0.0994;AFR_AF=0.1006;EUR_AF=0.1044;SAS_AF=0.1851;AA=T|||;VT=SNP
8	4165629	rs10106165	G	A	100	PASS	AC=4440;AF=0.886581;AN=5008;NS=2504;DP=24055;EAS_AF=0.8452;AMR_AF=0.902;AFR_AF=0.7829;EUR_AF=0.9831;SAS_AF=0.9591;AA=G|||;VT=SNP
8	4165714	rs11136725	G	C	100	PASS	AC=2252;AF=0.449681;AN=5008;NS=2504;DP=25342;EAS_AF=0.3036;AMR_AF=0.7017;AFR_AF=0.1104;EUR_AF=0.668;SAS_AF=0.6554;AA=G|||;VT=SNP
8	4165843	rs11136726	G	A	100	PASS	AC=4072;AF=0.813099;AN=5008;NS=2504;DP=22035;EAS_AF=0.621;AMR_AF=0.8401;AFR_AF=0.7186;EUR_AF=0.9811;SAS_AF=0.9468;AA=g|||;VT=SNP
8	4165927	rs12549529	G	A	100	PASS	AC=1656;AF=0.330671;AN=5008;NS=2504;DP=23783;EAS_AF=0.1349;AMR_AF=0.1873;AFR_AF=0.5983;EUR_AF=0.325;SAS_AF=0.2781;AA=A|||;VT=SNP
8	4166030	rs11783438	T	A	100	PASS	AC=2549;AF=0.508986;AN=5008;NS=2504;DP=23063;EAS_AF=0.5675;AMR_AF=0.7305;AFR_AF=0.1195;EUR_AF=0.665;SAS_AF=0.6575;AA=T|||;VT=SNP
8	4166304	rs11782760	A	C	100	PASS	AC=3375;AF=0.673922;AN=5008;NS=2504;DP=17569;EAS_AF=0.8591;AMR_AF=0.7925;AFR_AF=0.4191;EUR_AF=0.671;SAS_AF=0.7464;AA=A|||;VT=SNP
8	4166317	rs11785855	G	A	100	PASS	AC=3306;AF=0.660144;AN=5008;NS=2504;DP=17627;EAS_AF=0.8591;AMR_AF=0.7954;AFR_AF=0.4077;EUR_AF=0.666;SAS_AF=0.6943;AA=A|||;VT=SNP
8	4166426	rs10503249	A	G	100	PASS	AC=2576;AF=0.514377;AN=5008;NS=2504;DP=16540;EAS_AF=0.6171;AMR_AF=0.7291;AFR_AF=0.1127;EUR_AF=0.662;SAS_AF=0.6472;AA=A|||;VT=SNP
8	4166475	rs11779243	C	T	100	PASS	AC=3329;AF=0.664736;AN=5008;NS=2504;DP=16799;EAS_AF=0.8591;AMR_AF=0.7983;AFR_AF=0.4236;EUR_AF=0.666;SAS_AF=0.6943;AA=T|||;VT=SNP
8	4166522	rs10503250	G	A	100	PASS	AC=3327;AF=0.664337;AN=5008;NS=2504;DP=17598;EAS_AF=0.8571;AMR_AF=0.7983;AFR_AF=0.4228;EUR_AF=0.666;SAS_AF=0.6953;AA=A|||;VT=SNP
8	4166565	rs11779272	C	T	100	PASS	AC=3327;AF=0.664337;AN=5008;NS=2504;DP=16015;EAS_AF=0.8571;AMR_AF=0.7968;AFR_AF=0.4228;EUR_AF=0.667;SAS_AF=0.6953;AA=C|||;VT=SNP
8	4166691	rs61191550	G	C	100	PASS	AC=3331;AF=0.665136;AN=5008;NS=2504;DP=13655;EAS_AF=0.8562;AMR_AF=0.8012;AFR_AF=0.4236;EUR_AF=0.67;SAS_AF=0.6933;AA=C|||;VT=SNP
8	4166781	rs6984591	C	A	100	PASS	AC=4156;AF=0.829872;AN=5008;NS=2504;DP=12976;EAS_AF=0.8601;AMR_AF=0.8689;AFR_AF=0.916;EUR_AF=0.7485;SAS_AF=0.7382;AA=A|||;VT=SNP
8	4166821	rs10111080	C	T	100	PASS	AC=848;AF=0.169329;AN=5008;NS=2504;DP=13195;EAS_AF=0.1389;AMR_AF=0.1282;AFR_AF=0.084;EUR_AF=0.2515;SAS_AF=0.2607;AA=C|||;VT=SNP
8	4166968	rs73191946	A	G	100	PASS	AC=3325;AF=0.663938;AN=5008;NS=2504;DP=12645;EAS_AF=0.8552;AMR_AF=0.7968;AFR_AF=0.4259;EUR_AF=0.666;SAS_AF=0.6922;AA=A|||;VT=SNP
8	4166981	rs67143511	C	T	100	PASS	AC=3327;AF=0.664337;AN=5008;NS=2504;DP=13030;EAS_AF=0.8552;AMR_AF=0.7968;AFR_AF=0.4274;EUR_AF=0.666;SAS_AF=0.6922;AA=T|||;VT=SNP
8	4167035	rs73191948	G	T	100	PASS	AC=3325;AF=0.663938;AN=5008;NS=2504;DP=14948;EAS_AF=0.8552;AMR_AF=0.7968;AFR_AF=0.4251;EUR_AF=0.666;SAS_AF=0.6933;AA=T|||;VT=SNP
8	4167045	rs73191950	G	A	100	PASS	AC=3325;AF=0.663938;AN=5008;NS=2504;DP=15035;EAS_AF=0.8552;AMR_AF=0.7968;AFR_AF=0.4259;EUR_AF=0.666;SAS_AF=0.6922;AA=A|||;VT=SNP
8	4167281	rs62478634	C	T	100	PASS	AC=3321;AF=0.663139;AN=5008;NS=2504;DP=17469;EAS_AF=0.8552;AMR_AF=0.7954;AFR_AF=0.4228;EUR_AF=0.667;SAS_AF=0.6922;AA=T|||;VT=SNP
8	4167453	rs67626815	A	G	100	PASS	AC=3320;AF=0.662939;AN=5008;NS=2504;DP=19662;EAS_AF=0.8552;AMR_AF=0.7954;AFR_AF=0.4228;EUR_AF=0.667;SAS_AF=0.6912;AA=G|||;VT=SNP
8	4167542	rs73191954	A	G	100	PASS	AC=3327;AF=0.664337;AN=5008;NS=2504;DP=19746;EAS_AF=0.8552;AMR_AF=0.7968;AFR_AF=0.4244;EUR_AF=0.668;SAS_AF=0.6943;AA=G|||;VT=SNP
8	4167546	rs67623901	A	G	100	PASS	AC=3327;AF=0.664337;AN=5008;NS=2504;DP=19803;EAS_AF=0.8552;AMR_AF=0.7968;AFR_AF=0.4244;EUR_AF=0.668;SAS_AF=0.6943;AA=G|||;VT=SNP
8	4167608	rs4875322	T	G	100	PASS	AC=4169;AF=0.832468;AN=5008;NS=2504;DP=19933;EAS_AF=0.8601;AMR_AF=0.8732;AFR_AF=0.9183;EUR_AF=0.7485;SAS_AF=0.7454;AA=G|||;VT=SNP
8	4167632	rs62478635	T	C	100	PASS	AC=3318;AF=0.66254;AN=5008;NS=2504;DP=20260;EAS_AF=0.8552;AMR_AF=0.7954;AFR_AF=0.4213;EUR_AF=0.667;SAS_AF=0.6912;AA=T|||;VT=SNP
8	4167720	rs4875323	C	T	100	PASS	AC=3320;AF=0.662939;AN=5008;NS=2504;DP=20651;EAS_AF=0.8552;AMR_AF=0.7954;AFR_AF=0.4228;EUR_AF=0.667;SAS_AF=0.6912;AA=C|||;VT=SNP
8	4167854	rs4875324	C	T	100	PASS	AC=3324;AF=0.663738;AN=5008;NS=2504;DP=18245;EAS_AF=0.8581;AMR_AF=0.7954;AFR_AF=0.4228;EUR_AF=0.669;SAS_AF=0.6902;AA=C|||;VT=SNP
8	4167888	rs4875325	C	T	100	PASS	AC=3327;AF=0.664337;AN=5008;NS=2504;DP=18164;EAS_AF=0.8571;AMR_AF=0.7939;AFR_AF=0.4266;EUR_AF=0.669;SAS_AF=0.6902;AA=T|||;VT=SNP
8	4167975	rs4875093	G	C	100	PASS	AC=3320;AF=0.662939;AN=5008;NS=2504;DP=20184;EAS_AF=0.8542;AMR_AF=0.7954;AFR_AF=0.4228;EUR_AF=0.667;SAS_AF=0.6922;AA=G|||;VT=SNP
8	4168083	rs4875327	G	C	100	PASS	AC=3297;AF=0.658347;AN=5008;NS=2504;DP=20414;EAS_AF=0.8522;AMR_AF=0.7896;AFR_AF=0.4191;EUR_AF=0.664;SAS_AF=0.683;AA=C|||;VT=SNP
8	4168155	rs60806454	G	C	100	PASS	AC=1621;AF=0.323682;AN=5008;NS=2504;DP=18737;EAS_AF=0.0724;AMR_AF=0.5231;AFR_AF=0.121;EUR_AF=0.5865;SAS_AF=0.4448;AA=G|||;VT=SNP
8	4168217	rs7843009	T	C	100	PASS	AC=3299;AF=0.658746;AN=5008;NS=2504;DP=17883;EAS_AF=0.8532;AMR_AF=0.7896;AFR_AF=0.4206;EUR_AF=0.663;SAS_AF=0.683;AA=T|||;VT=SNP
8	4168395	rs7843279	T	G	100	PASS	AC=3305;AF=0.659944;AN=5008;NS=2504;DP=23903;EAS_AF=0.8552;AMR_AF=0.7896;AFR_AF=0.4221;EUR_AF=0.663;SAS_AF=0.6851;AA=T|||;VT=SNP
8	4168415	rs7839568	A	G	100	PASS	AC=3306;AF=0.660144;AN=5008;NS=2504;DP=24256;EAS_AF=0.8532;AMR_AF=0.7896;AFR_AF=0.4259;EUR_AF=0.663;SAS_AF=0.683;AA=A|||;VT=SNP
8	4168466	rs7812317	T	A	100	PASS	AC=3301;AF=0.659145;AN=5008;NS=2504;DP=24474;EAS_AF=0.8542;AMR_AF=0.7896;AFR_AF=0.4213;EUR_AF=0.663;SAS_AF=0.683;AA=A|||;VT=SNP
8	4168581	rs7843273	A	C	100	PASS	AC=3357;AF=0.670327;AN=5008;NS=2504;DP=20530;EAS_AF=0.874;AMR_AF=0.7839;AFR_AF=0.4168;EUR_AF=0.663;SAS_AF=0.7301;AA=A|||;VT=SNP
8	4168593	rs73191960	T	C	100	PASS	AC=3302;AF=0.659345;AN=5008;NS=2504;DP=20501;EAS_AF=0.8542;AMR_AF=0.7882;AFR_AF=0.4228;EUR_AF=0.663;SAS_AF=0.683;AA=C|||;VT=SNP
8	4168607	rs73191961	A	G	100	PASS	AC=3303;AF=0.659545;AN=5008;NS=2504;DP=20176;EAS_AF=0.8542;AMR_AF=0.7882;AFR_AF=0.4236;EUR_AF=0.663;SAS_AF=0.683;AA=G|||;VT=SNP
8	4168663	rs68024807	G	A	100	PASS	AC=3300;AF=0.658946;AN=5008;NS=2504;DP=21078;EAS_AF=0.8542;AMR_AF=0.7896;AFR_AF=0.4213;EUR_AF=0.663;SAS_AF=0.682;AA=A|||;VT=SNP
8	4168757	rs66552562	G	A	100	PASS	AC=3298;AF=0.658546;AN=5008;NS=2504;DP=23076;EAS_AF=0.8542;AMR_AF=0.7896;AFR_AF=0.4191;EUR_AF=0.663;SAS_AF=0.683;AA=A|||;VT=SNP
8	4168882	rs62480579	G	A	100	PASS	AC=1411;AF=0.281749;AN=5008;NS=2504;DP=23231;EAS_AF=0.7817;AMR_AF=0.2536;AFR_AF=0.0855;EUR_AF=0.0855;SAS_AF=0.2536;AA=G|||;VT=SNP
8	4168964	rs10108639	T	G	100	PASS	AC=2464;AF=0.492013;AN=5008;NS=2504;DP=19216;EAS_AF=0.0784;AMR_AF=0.598;AFR_AF=0.621;EUR_AF=0.6531;SAS_AF=0.5031;AA=G|||;VT=SNP
8	4169062	rs6995773	C	T	100	PASS	AC=1649;AF=0.329273;AN=5008;NS=2504;DP=17228;EAS_AF=0.0744;AMR_AF=0.5202;AFR_AF=0.1634;EUR_AF=0.5716;SAS_AF=0.4315;AA=c|||;VT=SNP
8	4169095	rs6995791	C	A	100	PASS	AC=2667;AF=0.532548;AN=5008;NS=2504;DP=16720;EAS_AF=0.0744;AMR_AF=0.6052;AFR_AF=0.798;EUR_AF=0.6511;SAS_AF=0.4724;AA=A|||;VT=SNP
8	4169117	rs6995802	C	T	100	PASS	AC=1864;AF=0.372204;AN=5008;NS=2504;DP=16029;EAS_AF=0.0714;AMR_AF=0.5346;AFR_AF=0.326;EUR_AF=0.5696;SAS_AF=0.4264;AA=C|||;VT=SNP
8	4169188	rs6981695	T	C	100	PASS	AC=1918;AF=0.382987;AN=5008;NS=2504;DP=14894;EAS_AF=0.0714;AMR_AF=0.5331;AFR_AF=0.3563;EUR_AF=0.5765;SAS_AF=0.4346;AA=T|||;VT=SNP
8	4169283	rs8180935	G	A	100	PASS	AC=2454;AF=0.490016;AN=5008;NS=2504;DP=13293;EAS_AF=0.7867;AMR_AF=0.3415;AFR_AF=0.6952;EUR_AF=0.174;SAS_AF=0.3374;AA=A|||;VT=SNP
8	4169289	rs8181005	A	G	100	PASS	AC=1793;AF=0.358027;AN=5008;NS=2504;DP=13695;EAS_AF=0.7867;AMR_AF=0.3012;AFR_AF=0.2247;EUR_AF=0.162;SAS_AF=0.3384;AA=A|||;VT=SNP
8	4169405	rs13262538	C	T	100	PASS	AC=618;AF=0.123403;AN=5008;NS=2504;DP=14546;EAS_AF=0.2232;AMR_AF=0.0836;AFR_AF=0.112;EUR_AF=0.0736;SAS_AF=0.1155;AA=C|||;VT=SNP
8	4169409	rs71502983	T	C	100	PASS	AC=836;AF=0.166933;AN=5008;NS=2504;DP=14673;EAS_AF=0.2282;AMR_AF=0.098;AFR_AF=0.2655;EUR_AF=0.0736;SAS_AF=0.1155;AA=T|||;VT=SNP
8	4169414	rs6996303	C	T	100	PASS	AC=3404;AF=0.679712;AN=5008;NS=2504;DP=14978;EAS_AF=0.8552;AMR_AF=0.7161;AFR_AF=0.4342;EUR_AF=0.7276;SAS_AF=0.7556;AA=T|||;VT=SNP
8	4169488	rs7008640	G	C	100	PASS	AC=3278;AF=0.654553;AN=5008;NS=2504;DP=15704;EAS_AF=0.627;AMR_AF=0.7622;AFR_AF=0.5998;EUR_AF=0.673;SAS_AF=0.6616;AA=G|||;VT=SNP
8	4169591	rs62480580	C	T	100	PASS	AC=2631;AF=0.525359;AN=5008;NS=2504;DP=15173;EAS_AF=0.619;AMR_AF=0.7277;AFR_AF=0.1604;EUR_AF=0.66;SAS_AF=0.6401;AA=T|||;VT=SNP
8	4169706	rs9785155	A	G	100	PASS	AC=4163;AF=0.83127;AN=5008;NS=2504;DP=13377;EAS_AF=0.8571;AMR_AF=0.8646;AFR_AF=0.9123;EUR_AF=0.7465;SAS_AF=0.7587;AA=g|||;VT=SNP
8	4169759	rs10503252	G	A	100	PASS	AC=4156;AF=0.829872;AN=5008;NS=2504;DP=12340;EAS_AF=0.8512;AMR_AF=0.8646;AFR_AF=0.9123;EUR_AF=0.7455;SAS_AF=0.7587;AA=G|||;VT=SNP
8	4170126	rs11136727	C	G	100	PASS	AC=2599;AF=0.51897;AN=5008;NS=2504;DP=12838;EAS_AF=0.6071;AMR_AF=0.7233;AFR_AF=0.1551;EUR_AF=0.66;SAS_AF=0.6299;AA=C|||;VT=SNP
8	4170289	rs11783094	C	G	100	PASS	AC=4059;AF=0.810503;AN=5008;NS=2504;DP=15388;EAS_AF=0.8433;AMR_AF=0.8573;AFR_AF=0.8449;EUR_AF=0.7475;SAS_AF=0.7618;AA=G|||;VT=SNP
8	4170517	rs10110255	A	G	100	PASS	AC=4138;AF=0.826278;AN=5008;NS=2504;DP=16160;EAS_AF=0.8462;AMR_AF=0.8847;AFR_AF=0.8676;EUR_AF=0.7674;SAS_AF=0.7689;AA=G|||;VT=SNP
8	4170786	rs10088254	T	C	100	PASS	AC=1232;AF=0.246006;AN=5008;NS=2504;DP=17720;EAS_AF=0.1329;AMR_AF=0.121;AFR_AF=0.4614;EUR_AF=0.2227;SAS_AF=0.184;AA=T|||;VT=SNP
8	4170818	rs10088341	T	C	100	PASS	AC=1491;AF=0.297724;AN=5008;NS=2504;DP=17175;EAS_AF=0.1488;AMR_AF=0.1455;AFR_AF=0.5719;EUR_AF=0.2525;SAS_AF=0.2352;AA=C|||;VT=SNP
8	4170892	rs10099054	C	T	100	PASS	AC=1230;AF=0.245607;AN=5008;NS=2504;DP=16158;EAS_AF=0.1319;AMR_AF=0.1239;AFR_AF=0.4607;EUR_AF=0.2207;SAS_AF=0.184;AA=C|||;VT=SNP
8	4170933	rs10098267	G	C	100	PASS	AC=1259;AF=0.251398;AN=5008;NS=2504;DP=16756;EAS_AF=0.1339;AMR_AF=0.121;AFR_AF=0.4637;EUR_AF=0.2197;SAS_AF=0.2106;AA=G|||;VT=SNP
8	4170944	rs113838227	G	C	100	PASS	AC=192;AF=0.0383387;AN=5008;NS=2504;DP=16427;EAS_AF=0.0198;AMR_AF=0.0202;AFR_AF=0.0613;EUR_AF=0.0308;SAS_AF=0.047;AA=G|||;VT=SNP
8	4170978	rs11776902	G	A	100	PASS	AC=2926;AF=0.584265;AN=5008;NS=2504;DP=15752;EAS_AF=0.8442;AMR_AF=0.7637;AFR_AF=0.1997;EUR_AF=0.6193;SAS_AF=0.6728;AA=G|||;VT=SNP
8	4171291	rs10098620	G	A	100	PASS	AC=1238;AF=0.247204;AN=5008;NS=2504;DP=14293;EAS_AF=0.129;AMR_AF=0.1225;AFR_AF=0.4675;EUR_AF=0.2217;SAS_AF=0.1861;AA=G|||;VT=SNP
8	4171427	rs10089045	T	C	100	PASS	AC=1300;AF=0.259585;AN=5008;NS=2504;DP=12548;EAS_AF=0.128;AMR_AF=0.1254;AFR_AF=0.5144;EUR_AF=0.2207;SAS_AF=0.1861;AA=T|||;VT=SNP
8	4171623	rs12541509	A	T	100	PASS	AC=1230;AF=0.245607;AN=5008;NS=2504;DP=15942;EAS_AF=0.127;AMR_AF=0.121;AFR_AF=0.4644;EUR_AF=0.2207;SAS_AF=0.1861;AA=A|||;VT=SNP
8	4171740	rs7002661	A	G	100	PASS	AC=1250;AF=0.249601;AN=5008;NS=2504;DP=15842;EAS_AF=0.127;AMR_AF=0.121;AFR_AF=0.4781;EUR_AF=0.2217;SAS_AF=0.1871;AA=A|||;VT=SNP
8	4171758	rs6983013	C	T	100	PASS	AC=1229;AF=0.245407;AN=5008;NS=2504;DP=16235;EAS_AF=0.125;AMR_AF=0.121;AFR_AF=0.4637;EUR_AF=0.2227;SAS_AF=0.1861;AA=T|||;VT=SNP
8	4171765	rs7002670	A	T	100	PASS	AC=1229;AF=0.245407;AN=5008;NS=2504;DP=16096;EAS_AF=0.125;AMR_AF=0.121;AFR_AF=0.4637;EUR_AF=0.2227;SAS_AF=0.1861;AA=A|||;VT=SNP
8	4172109	rs6558860	T	C	100	PASS	AC=1402;AF=0.279952;AN=5008;NS=2504;DP=18877;EAS_AF=0.128;AMR_AF=0.1297;AFR_AF=0.5809;EUR_AF=0.2266;SAS_AF=0.1912;AA=T|||;VT=SNP
8	4172592	rs13255812	T	G	100	PASS	AC=638;AF=0.127396;AN=5008;NS=2504;DP=20238;EAS_AF=0.0238;AMR_AF=0.1066;AFR_AF=0.1301;EUR_AF=0.1819;SAS_AF=0.1892;AA=G|||;VT=SNP
8	4172625	rs10112765	G	A	100	PASS	AC=1270;AF=0.253594;AN=5008;NS=2504;DP=20078;EAS_AF=0.1121;AMR_AF=0.1239;AFR_AF=0.503;EUR_AF=0.2217;SAS_AF=0.1871;AA=G|||;VT=SNP
8	4173207	rs11784405	A	G	100	PASS	AC=2466;AF=0.492412;AN=5008;NS=2504;DP=15284;EAS_AF=0.6538;AMR_AF=0.7118;AFR_AF=0.1256;EUR_AF=0.5924;SAS_AF=0.5634;AA=A|||;VT=SNP
8	4173237	rs35624824	T	C	100	PASS	AC=231;AF=0.0461262;AN=5008;NS=2504;DP=15659;EAS_AF=0.0228;AMR_AF=0.0202;AFR_AF=0.0651;EUR_AF=0.0417;SAS_AF=0.0675;AA=T|||;VT=SNP
8	4173391	rs55697959	A	G	100	PASS	AC=1037;AF=0.207069;AN=5008;NS=2504;DP=14751;EAS_AF=0.3294;AMR_AF=0.1311;AFR_AF=0.1089;EUR_AF=0.2157;SAS_AF=0.2587;AA=A|||;VT=SNP
8	4173651	rs10089612	C	T	100	PASS	AC=1036;AF=0.206869;AN=5008;NS=2504;DP=15001;EAS_AF=0.3214;AMR_AF=0.1354;AFR_AF=0.1089;EUR_AF=0.2197;SAS_AF=0.2587;AA=C|||;VT=SNP
8	4173675	rs12679077	C	T	100	PASS	AC=2474;AF=0.49401;AN=5008;NS=2504;DP=14541;EAS_AF=0.6518;AMR_AF=0.7118;AFR_AF=0.1339;EUR_AF=0.5924;SAS_AF=0.5624;AA=A|||;VT=SNP
8	4173887	rs10089891	C	T	100	PASS	AC=3501;AF=0.699081;AN=5008;NS=2504;DP=13306;EAS_AF=0.9722;AMR_AF=0.8473;AFR_AF=0.2345;EUR_AF=0.8131;SAS_AF=0.8231;AA=C|||;VT=SNP
8	4174454	rs4875329	A	C	100	PASS	AC=2301;AF=0.459465;AN=5008;NS=2504;DP=15899;EAS_AF=0.7252;AMR_AF=0.5778;AFR_AF=0.1354;EUR_AF=0.4672;SAS_AF=0.5317;AA=A|||;VT=SNP
8	4174633	rs17335476	G	C	100	PASS	AC=1054;AF=0.210463;AN=5008;NS=2504;DP=16998;EAS_AF=0.2827;AMR_AF=0.1225;AFR_AF=0.1331;EUR_AF=0.2167;SAS_AF=0.2965;AA=G|||;VT=SNP
8	4175547	rs10094777	C	G	100	PASS	AC=3561;AF=0.711062;AN=5008;NS=2504;DP=15466;EAS_AF=0.9732;AMR_AF=0.8545;AFR_AF=0.2496;EUR_AF=0.828;SAS_AF=0.8425;AA=C|||;VT=SNP
8	4175801	rs10097012	G	A	100	PASS	AC=3596;AF=0.718051;AN=5008;NS=2504;DP=15662;EAS_AF=0.9831;AMR_AF=0.8545;AFR_AF=0.2943;EUR_AF=0.8121;SAS_AF=0.8241;AA=A|||;VT=SNP
8	4176941	rs4875330	C	T	100	PASS	AC=2023;AF=0.403954;AN=5008;NS=2504;DP=16826;EAS_AF=0.6339;AMR_AF=0.5331;AFR_AF=0.1407;EUR_AF=0.4324;SAS_AF=0.4018;AA=C|||;VT=SNP
8	4177262	rs10102283	C	G	100	PASS	AC=2233;AF=0.445887;AN=5008;NS=2504;DP=16756;EAS_AF=0.3869;AMR_AF=0.3631;AFR_AF=0.5045;EUR_AF=0.4066;SAS_AF=0.5266;AA=-|||;VT=SNP
8	4177289	rs76746055	C	G	100	PASS	AC=785;AF=0.156749;AN=5008;NS=2504;DP=16538;EAS_AF=0.0486;AMR_AF=0.2565;AFR_AF=0.1188;EUR_AF=0.2038;SAS_AF=0.2004;AA=C|||;VT=SNP
8	4177493	rs34470235	G	T	100	PASS	AC=431;AF=0.0860623;AN=5008;NS=2504;DP=18104;EAS_AF=0.005;AMR_AF=0.1931;AFR_AF=0.0257;EUR_AF=0.174;SAS_AF=0.0849;AA=G|||;VT=SNP
8	4177791	rs11136729	G	A	100	PASS	AC=1052;AF=0.210064;AN=5008;NS=2504;DP=14661;EAS_AF=0.3343;AMR_AF=0.1066;AFR_AF=0.1483;EUR_AF=0.1899;SAS_AF=0.2597;AA=G|||;VT=SNP
8	4178186	rs1827666	G	A	100	PASS	AC=4286;AF=0.855831;AN=5008;NS=2504;DP=16728;EAS_AF=0.9931;AMR_AF=0.7911;AFR_AF=0.7693;EUR_AF=0.8231;SAS_AF=0.911;AA=A|||;VT=SNP
8	4178508	rs10096058	T	A	100	PASS	AC=1129;AF=0.225439;AN=5008;NS=2504;DP=21005;EAS_AF=0.3363;AMR_AF=0.1081;AFR_AF=0.1702;EUR_AF=0.2018;SAS_AF=0.2935;AA=T|||;VT=SNP
8	4178604	rs10108628	G	T	100	PASS	AC=1205;AF=0.240615;AN=5008;NS=2504;DP=22419;EAS_AF=0.3363;AMR_AF=0.1167;AFR_AF=0.2231;EUR_AF=0.2018;SAS_AF=0.2935;AA=T|||;VT=SNP
8	4178791	rs10108772	G	A	100	PASS	AC=1272;AF=0.253994;AN=5008;NS=2504;DP=19301;EAS_AF=0.3631;AMR_AF=0.1239;AFR_AF=0.1604;EUR_AF=0.2227;SAS_AF=0.3926;AA=g|||;VT=SNP
8	4178983	rs4875334	C	T	100	PASS	AC=1985;AF=0.396366;AN=5008;NS=2504;DP=19731;EAS_AF=0.6101;AMR_AF=0.5303;AFR_AF=0.1097;EUR_AF=0.4374;SAS_AF=0.4264;AA=C|||;VT=SNP
8	4179086	rs4875335	C	T	100	PASS	AC=3197;AF=0.638379;AN=5008;NS=2504;DP=17821;EAS_AF=0.9911;AMR_AF=0.6556;AFR_AF=0.205;EUR_AF=0.668;SAS_AF=0.818;AA=T|||;VT=SNP
8	4179902	rs17413742	C	G	100	PASS	AC=2054;AF=0.410144;AN=5008;NS=2504;DP=15414;EAS_AF=0.6429;AMR_AF=0.5591;AFR_AF=0.1097;EUR_AF=0.4513;SAS_AF=0.4284;AA=C|||;VT=SNP
8	4180043	rs17413749	T	G	100	PASS	AC=2120;AF=0.423323;AN=5008;NS=2504;DP=16136;EAS_AF=0.6478;AMR_AF=0.5634;AFR_AF=0.1543;EUR_AF=0.4493;SAS_AF=0.4294;AA=T|||;VT=SNP
8	4180292	rs10113290	G	A	100	PASS	AC=1089;AF=0.217452;AN=5008;NS=2504;DP=14645;EAS_AF=0.3482;AMR_AF=0.098;AFR_AF=0.0492;EUR_AF=0.2197;SAS_AF=0.3926;AA=T|||;VT=SNP
8	4180377	rs2174358	G	C	100	PASS	AC=2044;AF=0.408147;AN=5008;NS=2504;DP=14500;EAS_AF=0.6379;AMR_AF=0.5533;AFR_AF=0.1074;EUR_AF=0.4543;SAS_AF=0.4274;AA=G|||;VT=SNP
8	4180491	rs2134950	A	G	100	PASS	AC=2057;AF=0.410743;AN=5008;NS=2504;DP=16444;EAS_AF=0.6448;AMR_AF=0.5562;AFR_AF=0.1112;EUR_AF=0.4533;SAS_AF=0.4274;AA=A|||;VT=SNP
8	4180844	rs10503253	C	A	100	PASS	AC=1137;AF=0.227037;AN=5008;NS=2504;DP=18569;EAS_AF=0.3522;AMR_AF=0.098;AFR_AF=0.0772;EUR_AF=0.2167;SAS_AF=0.4029;AA=A|||;VT=SNP
8	4180898	rs9314523	C	G	100	PASS	AC=3349;AF=0.66873;AN=5008;NS=2504;DP=18902;EAS_AF=0.6458;AMR_AF=0.6988;AFR_AF=0.8707;EUR_AF=0.5885;SAS_AF=0.4806;AA=C|||;VT=SNP
8	4181065	rs12546471	G	C	100	PASS	AC=3366;AF=0.672125;AN=5008;NS=2504;DP=18508;EAS_AF=0.6448;AMR_AF=0.6931;AFR_AF=0.8843;EUR_AF=0.5924;SAS_AF=0.4806;AA=C|||;VT=SNP
8	4181716	rs2036547	A	G	100	PASS	AC=2096;AF=0.41853;AN=5008;NS=2504;DP=20222;EAS_AF=0.6478;AMR_AF=0.5648;AFR_AF=0.146;EUR_AF=0.4523;SAS_AF=0.4121;AA=A|||;VT=SNP
8	4181864	rs1566861	C	T	100	PASS	AC=3321;AF=0.663139;AN=5008;NS=2504;DP=18210;EAS_AF=0.6498;AMR_AF=0.7017;AFR_AF=0.7958;EUR_AF=0.6233;SAS_AF=0.5112;AA=T|||;VT=SNP
8	4182085	rs17413763	A	G	100	PASS	AC=1417;AF=0.282947;AN=5008;NS=2504;DP=19849;EAS_AF=0.6002;AMR_AF=0.3242;AFR_AF=0.0204;EUR_AF=0.2704;SAS_AF=0.2945;AA=A|||;VT=SNP
8	4182491	rs2036548	A	G	100	PASS	AC=3374;AF=0.673722;AN=5008;NS=2504;DP=19345;EAS_AF=0.6438;AMR_AF=0.7133;AFR_AF=0.8253;EUR_AF=0.6282;SAS_AF=0.5184;AA=G|||;VT=SNP
8	4182519	rs13269120	C	G	100	PASS	AC=1137;AF=0.227037;AN=5008;NS=2504;DP=19918;EAS_AF=0.3512;AMR_AF=0.1009;AFR_AF=0.0681;EUR_AF=0.2217;SAS_AF=0.409;AA=C|||;VT=SNP
8	4182925	rs2036550	C	T	100	PASS	AC=3223;AF=0.64357;AN=5008;NS=2504;DP=19248;EAS_AF=0.6052;AMR_AF=0.6686;AFR_AF=0.8268;EUR_AF=0.5885;SAS_AF=0.4744;AA=T|||;VT=SNP
8	4183036	rs1995536	A	C	100	PASS	AC=686;AF=0.136981;AN=5008;NS=2504;DP=21152;EAS_AF=0.002;AMR_AF=0.1009;AFR_AF=0.2912;EUR_AF=0.1571;SAS_AF=0.0726;AA=A|||;VT=SNP
8	4183057	rs13261217	A	G	100	PASS	AC=1563;AF=0.312101;AN=5008;NS=2504;DP=21177;EAS_AF=0.3562;AMR_AF=0.1254;AFR_AF=0.3737;EUR_AF=0.2187;SAS_AF=0.4121;AA=A|||;VT=SNP
8	4183571	rs10503254	C	A	100	PASS	AC=2826;AF=0.564297;AN=5008;NS=2504;DP=20126;EAS_AF=0.6349;AMR_AF=0.6628;AFR_AF=0.5068;EUR_AF=0.5934;SAS_AF=0.4693;AA=C|||;VT=SNP
8	4183795	rs17069926	C	T	100	PASS	AC=231;AF=0.0461262;AN=5008;NS=2504;DP=20223;EAS_AF=0.1349;AMR_AF=0.0115;AFR_AF=0;EUR_AF=0.0169;SAS_AF=0.0716;AA=C|||;VT=SNP
8	4183880	rs10046752	C	G	100	PASS	AC=1959;AF=0.391174;AN=5008;NS=2504;DP=19866;EAS_AF=0.3581;AMR_AF=0.3256;AFR_AF=0.323;EUR_AF=0.4066;SAS_AF=0.5481;AA=G|||;VT=SNP
8	4183881	rs12544891	G	A	100	PASS	AC=2039;AF=0.407149;AN=5008;NS=2504;DP=19884;EAS_AF=0.6379;AMR_AF=0.5634;AFR_AF=0.1278;EUR_AF=0.4523;SAS_AF=0.3896;AA=G|||;VT=SNP
8	4183960	rs9314525	A	T	100	PASS	AC=1450;AF=0.289537;AN=5008;NS=2504;DP=20740;EAS_AF=0.3452;AMR_AF=0.1066;AFR_AF=0.2905;EUR_AF=0.2187;SAS_AF=0.4335;AA=A|||;VT=SNP
8	4184037	rs7018359	G	C	100	PASS	AC=2047;AF=0.408746;AN=5008;NS=2504;DP=21543;EAS_AF=0.6161;AMR_AF=0.5418;AFR_AF=0.1619;EUR_AF=0.4523;SAS_AF=0.3896;AA=G|||;VT=SNP
8	4184163	rs10046757	C	G	100	PASS	AC=2234;AF=0.446086;AN=5008;NS=2504;DP=19367;EAS_AF=0.3502;AMR_AF=0.2133;AFR_AF=0.6702;EUR_AF=0.3598;SAS_AF=0.4959;AA=G|||;VT=SNP
8	4184170	rs10046758	C	G	100	PASS	AC=1184;AF=0.236422;AN=5008;NS=2504;DP=19432;EAS_AF=0.3472;AMR_AF=0.0994;AFR_AF=0.0908;EUR_AF=0.2197;SAS_AF=0.4335;AA=C|||;VT=SNP
8	4184179	rs10046759	C	G	100	PASS	AC=2226;AF=0.444489;AN=5008;NS=2504;DP=19490;EAS_AF=0.3462;AMR_AF=0.2118;AFR_AF=0.6717;EUR_AF=0.3549;SAS_AF=0.4959;AA=G|||;VT=SNP
8	4184384	rs905762	A	C	100	PASS	AC=3585;AF=0.715855;AN=5008;NS=2504;DP=19750;EAS_AF=0.9931;AMR_AF=0.7061;AFR_AF=0.4115;EUR_AF=0.7018;SAS_AF=0.863;AA=A|||;VT=SNP
8	4184799	rs3947178	T	C	100	PASS	AC=2891;AF=0.577276;AN=5008;NS=2504;DP=19180;EAS_AF=0.6806;AMR_AF=0.7651;AFR_AF=0.4387;EUR_AF=0.6133;SAS_AF=0.4877;AA=T|||;VT=SNP
8	4184803	rs4335143	G	C	100	PASS	AC=1161;AF=0.231829;AN=5008;NS=2504;DP=19057;EAS_AF=0.3185;AMR_AF=0.1124;AFR_AF=0.0787;EUR_AF=0.2276;SAS_AF=0.4387;AA=G|||;VT=SNP
8	4185227	rs1504754	G	A	100	PASS	AC=2009;AF=0.401158;AN=5008;NS=2504;DP=18298;EAS_AF=0.6399;AMR_AF=0.5389;AFR_AF=0.1067;EUR_AF=0.4483;SAS_AF=0.407;AA=G|||;VT=SNP
8	4185750	rs1847570	T	C	100	PASS	AC=2825;AF=0.564097;AN=5008;NS=2504;DP=14067;EAS_AF=0.6716;AMR_AF=0.7622;AFR_AF=0.4002;EUR_AF=0.6113;SAS_AF=0.4857;AA=T|||;VT=SNP
8	4186122	rs60323710	T	A	100	PASS	AC=2119;AF=0.423123;AN=5008;NS=2504;DP=15475;EAS_AF=0.6696;AMR_AF=0.5634;AFR_AF=0.1475;EUR_AF=0.4513;SAS_AF=0.4131;AA=T|||;VT=SNP
8	4186925	rs113255330	C	T	100	PASS	AC=242;AF=0.0483227;AN=5008;NS=2504;DP=16977;EAS_AF=0.0407;AMR_AF=0.0447;AFR_AF=0.0688;EUR_AF=0.0447;SAS_AF=0.0348;AA=C|||;VT=SNP
8	4187170	rs2062879	G	A	100	PASS	AC=1927;AF=0.384784;AN=5008;NS=2504;DP=22811;EAS_AF=0.5813;AMR_AF=0.5403;AFR_AF=0.0915;EUR_AF=0.4533;SAS_AF=0.3978;AA=G|||;VT=SNP
8	4187606	rs12675938	C	T	100	PASS	AC=2430;AF=0.485224;AN=5008;NS=2504;DP=20797;EAS_AF=0.6875;AMR_AF=0.7262;AFR_AF=0.1044;EUR_AF=0.6213;SAS_AF=0.4806;AA=C|||;VT=SNP
8	4187904	rs12679965	G	A	100	PASS	AC=2368;AF=0.472843;AN=5008;NS=2504;DP=18095;EAS_AF=0.6429;AMR_AF=0.7262;AFR_AF=0.093;EUR_AF=0.6213;SAS_AF=0.4785;AA=G|||;VT=SNP
8	4187993	rs11136730	A	T	100	PASS	AC=2713;AF=0.541733;AN=5008;NS=2504;DP=16598;EAS_AF=0.7153;AMR_AF=0.7695;AFR_AF=0.2723;EUR_AF=0.6223;SAS_AF=0.4826;AA=T|||;VT=SNP
8	4188180	rs10086105	T	C	100	PASS	AC=1765;AF=0.352436;AN=5008;NS=2504;DP=19243;EAS_AF=0.3095;AMR_AF=0.2205;AFR_AF=0.3434;EUR_AF=0.3459;SAS_AF=0.5092;AA=T|||;VT=SNP
8	4188239	rs11776532	C	A	100	PASS	AC=421;AF=0.0840655;AN=5008;NS=2504;DP=18293;EAS_AF=0.0585;AMR_AF=0.1744;AFR_AF=0.0363;EUR_AF=0.1541;SAS_AF=0.0389;AA=C|||;VT=SNP
8	4188511	rs10866968	T	C	100	PASS	AC=3010;AF=0.601038;AN=5008;NS=2504;DP=16621;EAS_AF=0.7034;AMR_AF=0.8012;AFR_AF=0.4153;EUR_AF=0.667;SAS_AF=0.5368;AA=T|||;VT=SNP
8	4188581	rs11136731	A	G	100	PASS	AC=2448;AF=0.488818;AN=5008;NS=2504;DP=19315;EAS_AF=0.7014;AMR_AF=0.7305;AFR_AF=0.1021;EUR_AF=0.6213;SAS_AF=0.4847;AA=A|||;VT=SNP
8	4188587	rs10866969	T	C	100	PASS	AC=3008;AF=0.600639;AN=5008;NS=2504;DP=19158;EAS_AF=0.7034;AMR_AF=0.8026;AFR_AF=0.4138;EUR_AF=0.667;SAS_AF=0.5358;AA=T|||;VT=SNP
8	4188832	rs1546356	G	C	100	PASS	AC=2389;AF=0.477037;AN=5008;NS=2504;DP=15490;EAS_AF=0.6558;AMR_AF=0.7262;AFR_AF=0.093;EUR_AF=0.6243;SAS_AF=0.4836;AA=G|||;VT=SNP
8	4188891	rs1875897	G	A	100	PASS	AC=1365;AF=0.272564;AN=5008;NS=2504;DP=17853;EAS_AF=0.2688;AMR_AF=0.1369;AFR_AF=0.1921;EUR_AF=0.3002;SAS_AF=0.453;AA=G|||;VT=SNP
8	4189745	rs10104209	C	G	100	PASS	AC=2254;AF=0.45008;AN=5008;NS=2504;DP=16267;EAS_AF=0.2659;AMR_AF=0.2291;AFR_AF=0.7156;EUR_AF=0.3767;SAS_AF=0.5133;AA=C|||;VT=SNP
8	4189947	rs10103601	G	C	100	PASS	AC=1477;AF=0.294928;AN=5008;NS=2504;DP=18643;EAS_AF=0.2748;AMR_AF=0.1297;AFR_AF=0.2776;EUR_AF=0.2992;SAS_AF=0.4519;AA=G|||;VT=SNP
8	4190142	rs10103842	G	C	100	PASS	AC=2342;AF=0.467652;AN=5008;NS=2504;DP=13256;EAS_AF=0.3433;AMR_AF=0.2565;AFR_AF=0.7088;EUR_AF=0.3807;SAS_AF=0.5092;AA=g|||;VT=SNP
8	4190150	rs10104718	C	G	100	PASS	AC=1376;AF=0.27476;AN=5008;NS=2504;DP=13887;EAS_AF=0.2907;AMR_AF=0.1599;AFR_AF=0.171;EUR_AF=0.3002;SAS_AF=0.454;AA=C|||;VT=SNP
8	4190180	rs10091031	A	G	100	PASS	AC=2615;AF=0.522165;AN=5008;NS=2504;DP=14590;EAS_AF=0.3452;AMR_AF=0.2738;AFR_AF=0.9077;EUR_AF=0.3807;SAS_AF=0.5051;AA=G|||;VT=SNP
8	4190206	rs10103969	G	A	100	PASS	AC=2346;AF=0.46845;AN=5008;NS=2504;DP=15246;EAS_AF=0.3442;AMR_AF=0.2565;AFR_AF=0.7156;EUR_AF=0.3797;SAS_AF=0.5041;AA=g|||;VT=SNP
8	4190222	rs10091134	A	G	100	PASS	AC=2337;AF=0.466653;AN=5008;NS=2504;DP=15258;EAS_AF=0.3413;AMR_AF=0.2565;AFR_AF=0.7095;EUR_AF=0.3797;SAS_AF=0.5061;AA=A|||;VT=SNP
8	4190312	rs10094349	T	C	100	PASS	AC=2334;AF=0.466054;AN=5008;NS=2504;DP=15303;EAS_AF=0.3413;AMR_AF=0.2565;AFR_AF=0.7088;EUR_AF=0.3777;SAS_AF=0.5061;AA=T|||;VT=SNP
8	4190489	rs10105113	C	T	100	PASS	AC=2190;AF=0.4373;AN=5008;NS=2504;DP=12453;EAS_AF=0.3313;AMR_AF=0.2291;AFR_AF=0.705;EUR_AF=0.2982;SAS_AF=0.4755;AA=T|||;VT=SNP
8	4190638	rs13276771	T	C	100	PASS	AC=323;AF=0.0644968;AN=5008;NS=2504;DP=17494;EAS_AF=0.119;AMR_AF=0.049;AFR_AF=0.0446;EUR_AF=0.0258;SAS_AF=0.0859;AA=T|||;VT=SNP
8	4190753	rs13268424	C	T	100	PASS	AC=2445;AF=0.488219;AN=5008;NS=2504;DP=17845;EAS_AF=0.3075;AMR_AF=0.2464;AFR_AF=0.9032;EUR_AF=0.2982;SAS_AF=0.4806;AA=C|||;VT=SNP
8	4190793	rs10108270	C	A	100	PASS	AC=2484;AF=0.496006;AN=5008;NS=2504;DP=17917;EAS_AF=0.3442;AMR_AF=0.245;AFR_AF=0.9062;EUR_AF=0.2982;SAS_AF=0.4796;AA=A|||;VT=SNP
8	4190874	rs10107472	G	A	100	PASS	AC=2361;AF=0.471446;AN=5008;NS=2504;DP=18080;EAS_AF=0.3065;AMR_AF=0.2277;AFR_AF=0.8744;EUR_AF=0.2744;SAS_AF=0.4724;AA=A|||;VT=SNP
8	4191202	rs10108725	C	T	100	PASS	AC=1229;AF=0.245407;AN=5008;NS=2504;DP=19084;EAS_AF=0.3046;AMR_AF=0.1369;AFR_AF=0.1475;EUR_AF=0.2207;SAS_AF=0.4192;AA=c|||;VT=SNP
8	4191446	rs10108980	C	T	100	PASS	AC=1255;AF=0.250599;AN=5008;NS=2504;DP=20623;EAS_AF=0.2937;AMR_AF=0.1412;AFR_AF=0.1717;EUR_AF=0.2207;SAS_AF=0.4213;AA=C|||;VT=SNP
8	4192206	rs7015864	A	G	100	PASS	AC=3199;AF=0.638778;AN=5008;NS=2504;DP=19561;EAS_AF=0.6647;AMR_AF=0.6801;AFR_AF=0.68;EUR_AF=0.6213;SAS_AF=0.545;AA=A|||;VT=SNP
8	4192528	rs4875336	G	C	100	PASS	AC=3721;AF=0.743011;AN=5008;NS=2504;DP=20731;EAS_AF=0.7014;AMR_AF=0.853;AFR_AF=0.8283;EUR_AF=0.7753;SAS_AF=0.5593;AA=C|||;VT=SNP
8	4193215	rs7000582	G	C	100	PASS	AC=2176;AF=0.434505;AN=5008;NS=2504;DP=19227;EAS_AF=0.6726;AMR_AF=0.5836;AFR_AF=0.0688;EUR_AF=0.5427;SAS_AF=0.4663;AA=G|||;VT=SNP
8	4194733	rs10089349	A	G	100	PASS	AC=871;AF=0.173922;AN=5008;NS=2504;DP=18659;EAS_AF=0.1577;AMR_AF=0.1066;AFR_AF=0.1445;EUR_AF=0.2147;SAS_AF=0.2362;AA=A|||;VT=SNP
8	4194883	rs6558863	C	G	100	PASS	AC=4368;AF=0.872204;AN=5008;NS=2504;DP=18332;EAS_AF=0.8403;AMR_AF=0.938;AFR_AF=0.9478;EUR_AF=0.8141;SAS_AF=0.816;AA=G|||;VT=SNP
8	4194916	rs7010684	G	A	100	PASS	AC=2824;AF=0.563898;AN=5008;NS=2504;DP=17883;EAS_AF=0.3323;AMR_AF=0.4078;AFR_AF=0.9304;EUR_AF=0.4632;SAS_AF=0.5215;AA=A|||;VT=SNP
8	4195248	rs56137653	T	C	100	PASS	AC=977;AF=0.195088;AN=5008;NS=2504;DP=16774;EAS_AF=0.1379;AMR_AF=0.1037;AFR_AF=0.3336;EUR_AF=0.0606;SAS_AF=0.2699;AA=T|||;VT=SNP
8	4195287	rs10102768	G	A	100	PASS	AC=749;AF=0.149561;AN=5008;NS=2504;DP=16527;EAS_AF=0.1577;AMR_AF=0.0965;AFR_AF=0.0711;EUR_AF=0.2117;SAS_AF=0.2209;AA=G|||;VT=SNP
8	4196180	rs6558864	C	T	100	PASS	AC=2546;AF=0.508387;AN=5008;NS=2504;DP=16351;EAS_AF=0.3244;AMR_AF=0.3646;AFR_AF=0.8124;EUR_AF=0.4205;SAS_AF=0.4796;AA=T|||;VT=SNP
8	4196759	rs9314526	C	T	100	PASS	AC=2848;AF=0.56869;AN=5008;NS=2504;DP=19443;EAS_AF=0.3304;AMR_AF=0.4251;AFR_AF=0.9312;EUR_AF=0.4702;SAS_AF=0.5276;AA=T|||;VT=SNP
8	4196796	rs9314527	T	G	100	PASS	AC=853;AF=0.170327;AN=5008;NS=2504;DP=18977;EAS_AF=0.1647;AMR_AF=0.1196;AFR_AF=0.1006;EUR_AF=0.2366;SAS_AF=0.2382;AA=T|||;VT=SNP
8	4197402	rs35564642	T	G	100	PASS	AC=908;AF=0.18131;AN=5008;NS=2504;DP=16550;EAS_AF=0.1448;AMR_AF=0.0951;AFR_AF=0.2814;EUR_AF=0.0586;SAS_AF=0.271;AA=T|||;VT=SNP
8	4197738	rs6558865	C	T	100	PASS	AC=2882;AF=0.575479;AN=5008;NS=2504;DP=19239;EAS_AF=0.3294;AMR_AF=0.4481;AFR_AF=0.9319;EUR_AF=0.4702;SAS_AF=0.546;AA=t|||;VT=SNP
8	4197915	rs11785309	T	C	100	PASS	AC=417;AF=0.0832668;AN=5008;NS=2504;DP=18664;EAS_AF=0.003;AMR_AF=0.2089;AFR_AF=0.0166;EUR_AF=0.1948;SAS_AF=0.0521;AA=t|||;VT=SNP
8	4197989	rs35560464	C	G	100	PASS	AC=705;AF=0.140775;AN=5008;NS=2504;DP=20383;EAS_AF=0.1329;AMR_AF=0.0922;AFR_AF=0.1573;EUR_AF=0.0577;SAS_AF=0.2464;AA=c|||;VT=SNP
8	4198024	rs78569612	A	G	100	PASS	AC=144;AF=0.028754;AN=5008;NS=2504;DP=19037;EAS_AF=0.0188;AMR_AF=0.0317;AFR_AF=0.0023;EUR_AF=0.0676;SAS_AF=0.0327;AA=a|||;VT=SNP
8	4198281	rs35922761	A	G	100	PASS	AC=404;AF=0.0806709;AN=5008;NS=2504;DP=18092;EAS_AF=0.003;AMR_AF=0.2003;AFR_AF=0.0166;EUR_AF=0.1849;SAS_AF=0.0552;AA=a|||;VT=SNP
8	4198314	rs35509897	A	G	100	PASS	AC=882;AF=0.176118;AN=5008;NS=2504;DP=18463;EAS_AF=0.1359;AMR_AF=0.0922;AFR_AF=0.27;EUR_AF=0.0586;SAS_AF=0.271;AA=A|||;VT=SNP
8	4198519	rs4568637	G	A	100	PASS	AC=4179;AF=0.834465;AN=5008;NS=2504;DP=16878;EAS_AF=0.8363;AMR_AF=0.8847;AFR_AF=0.9062;EUR_AF=0.7644;SAS_AF=0.772;AA=A|||;VT=SNP
8	4199663	rs6995552	T	A	100	PASS	AC=4230;AF=0.844649;AN=5008;NS=2504;DP=17633;EAS_AF=0.8353;AMR_AF=0.8977;AFR_AF=0.9221;EUR_AF=0.7843;SAS_AF=0.774;AA=A|||;VT=SNP
8	4199681	rs59870287	G	T	100	PASS	AC=616;AF=0.123003;AN=5008;NS=2504;DP=19187;EAS_AF=0.1329;AMR_AF=0.0735;AFR_AF=0.1006;EUR_AF=0.0547;SAS_AF=0.2485;AA=G|||;VT=SNP
8	4199911	rs62480610	G	T	100	PASS	AC=4225;AF=0.84365;AN=5008;NS=2504;DP=20100;EAS_AF=0.8294;AMR_AF=0.8948;AFR_AF=0.9228;EUR_AF=0.7853;SAS_AF=0.7751;AA=T|||;VT=SNP
8	4200359	rs4875337	A	T	100	PASS	AC=2113;AF=0.421925;AN=5008;NS=2504;DP=22070;EAS_AF=0.6429;AMR_AF=0.5562;AFR_AF=0.0628;EUR_AF=0.5318;SAS_AF=0.4714;AA=A|||;VT=SNP
8	4200440	rs13273281	A	G	100	PASS	AC=838;AF=0.167332;AN=5008;NS=2504;DP=19994;EAS_AF=0.1438;AMR_AF=0.0937;AFR_AF=0.2481;EUR_AF=0.0577;SAS_AF=0.2474;AA=A|||;VT=SNP
8	4200777	rs77239888	G	A	100	PASS	AC=312;AF=0.0623003;AN=5008;NS=2504;DP=19092;EAS_AF=0.0456;AMR_AF=0.1441;AFR_AF=0.0068;EUR_AF=0.0557;SAS_AF=0.1033;AA=G|||;VT=SNP
8	4200889	rs35374179	A	T	100	PASS	AC=650;AF=0.129792;AN=5008;NS=2504;DP=17575;EAS_AF=0.1419;AMR_AF=0.0865;AFR_AF=0.1104;EUR_AF=0.0577;SAS_AF=0.2485;AA=T|||;VT=SNP
8	4200930	rs1438207	G	C	100	PASS	AC=4265;AF=0.851637;AN=5008;NS=2504;DP=17529;EAS_AF=0.8343;AMR_AF=0.9164;AFR_AF=0.9448;EUR_AF=0.7515;SAS_AF=0.8006;AA=C|||;VT=SNP
8	4201268	rs6558866	A	G	100	PASS	AC=1903;AF=0.379992;AN=5008;NS=2504;DP=15037;EAS_AF=0.1925;AMR_AF=0.3069;AFR_AF=0.7859;EUR_AF=0.174;SAS_AF=0.2883;AA=G|||;VT=SNP
8	4201368	rs1014760	G	C	100	PASS	AC=4285;AF=0.855631;AN=5008;NS=2504;DP=16809;EAS_AF=0.8393;AMR_AF=0.9193;AFR_AF=0.9478;EUR_AF=0.7604;SAS_AF=0.8006;AA=C|||;VT=SNP
8	4201966	rs1866272	C	G	100	PASS	AC=839;AF=0.167532;AN=5008;NS=2504;DP=14026;EAS_AF=0.1657;AMR_AF=0.111;AFR_AF=0.0749;EUR_AF=0.2634;SAS_AF=0.2362;AA=C|||;VT=SNP
8	4202019	rs35013239	T	C	100	PASS	AC=738;AF=0.147364;AN=5008;NS=2504;DP=11903;EAS_AF=0.1468;AMR_AF=0.0937;AFR_AF=0.1694;EUR_AF=0.0586;SAS_AF=0.2474;AA=T|||;VT=SNP
8	4202182	rs13253947	G	T	100	PASS	AC=1227;AF=0.245008;AN=5008;NS=2504;DP=12677;EAS_AF=0.131;AMR_AF=0.1095;AFR_AF=0.5333;EUR_AF=0.0686;SAS_AF=0.2505;AA=G|||;VT=SNP
8	4202229	rs1866271	G	C	100	PASS	AC=2866;AF=0.572284;AN=5008;NS=2504;DP=13267;EAS_AF=0.3522;AMR_AF=0.4524;AFR_AF=0.9342;EUR_AF=0.4553;SAS_AF=0.5153;AA=C|||;VT=SNP
8	4202906	rs35333378	G	A	100	PASS	AC=567;AF=0.113219;AN=5008;NS=2504;DP=19247;EAS_AF=0.129;AMR_AF=0.0865;AFR_AF=0.0779;EUR_AF=0.0596;SAS_AF=0.2188;AA=G|||;VT=SNP
8	4203603	rs11985125	G	T	100	PASS	AC=897;AF=0.179113;AN=5008;NS=2504;DP=18342;EAS_AF=0.1637;AMR_AF=0.134;AFR_AF=0.0711;EUR_AF=0.3131;SAS_AF=0.2352;AA=G|||;VT=SNP
8	4204310	rs17413882	T	C	100	PASS	AC=827;AF=0.165136;AN=5008;NS=2504;DP=13032;EAS_AF=0.1637;AMR_AF=0.0908;AFR_AF=0.1157;EUR_AF=0.2505;SAS_AF=0.1984;AA=T|||;VT=SNP
8	4204359	rs61705704	T	C	100	PASS	AC=972;AF=0.194089;AN=5008;NS=2504;DP=12951;EAS_AF=0.1627;AMR_AF=0.1282;AFR_AF=0.1467;EUR_AF=0.2793;SAS_AF=0.2495;AA=C|||;VT=SNP
8	4204477	rs1561343	C	T	100	PASS	AC=2659;AF=0.53095;AN=5008;NS=2504;DP=15087;EAS_AF=0.3423;AMR_AF=0.3977;AFR_AF=0.8585;EUR_AF=0.4195;SAS_AF=0.4918;AA=T|||;VT=SNP
8	4204479	rs1561342	T	C	100	PASS	AC=799;AF=0.159545;AN=5008;NS=2504;DP=15163;EAS_AF=0.1419;AMR_AF=0.0965;AFR_AF=0.2368;EUR_AF=0.0596;SAS_AF=0.2209;AA=T|||;VT=SNP
8	4204695	rs34198572	T	G	100	PASS	AC=902;AF=0.180112;AN=5008;NS=2504;DP=17441;EAS_AF=0.1448;AMR_AF=0.111;AFR_AF=0.2829;EUR_AF=0.0795;SAS_AF=0.2301;AA=T|||;VT=SNP
8	4204717	rs35645563	T	C	100	PASS	AC=801;AF=0.159944;AN=5008;NS=2504;DP=17018;EAS_AF=0.1429;AMR_AF=0.0965;AFR_AF=0.2368;EUR_AF=0.0596;SAS_AF=0.2219;AA=C|||;VT=SNP
8	4204987	rs17069985	A	G	100	PASS	AC=828;AF=0.165335;AN=5008;NS=2504;DP=19295;EAS_AF=0.1429;AMR_AF=0.0965;AFR_AF=0.2564;EUR_AF=0.0596;SAS_AF=0.2229;AA=A|||;VT=SNP
8	4205477	rs7832549	G	A	100	PASS	AC=2662;AF=0.53155;AN=5008;NS=2504;DP=17352;EAS_AF=0.3294;AMR_AF=0.4006;AFR_AF=0.8676;EUR_AF=0.4205;SAS_AF=0.4928;AA=A|||;VT=SNP
8	4205588	rs34381340	G	A	100	PASS	AC=788;AF=0.157348;AN=5008;NS=2504;DP=17525;EAS_AF=0.1349;AMR_AF=0.0922;AFR_AF=0.2352;EUR_AF=0.0596;SAS_AF=0.2219;AA=G|||;VT=SNP
8	4205638	rs34133534	A	T	100	PASS	AC=818;AF=0.163339;AN=5008;NS=2504;DP=17364;EAS_AF=0.1339;AMR_AF=0.0965;AFR_AF=0.2564;EUR_AF=0.0596;SAS_AF=0.2219;AA=T|||;VT=SNP
8	4205684	rs34184584	A	G	100	PASS	AC=819;AF=0.163538;AN=5008;NS=2504;DP=16579;EAS_AF=0.1349;AMR_AF=0.0965;AFR_AF=0.2564;EUR_AF=0.0596;SAS_AF=0.2219;AA=A|||;VT=SNP
8	4205692	rs36112676	C	A	100	PASS	AC=1853;AF=0.370008;AN=5008;NS=2504;DP=16705;EAS_AF=0.3264;AMR_AF=0.2349;AFR_AF=0.4735;EUR_AF=0.2932;SAS_AF=0.4499;AA=A|||;VT=SNP
8	4205724	rs34495642	A	C	100	PASS	AC=805;AF=0.160743;AN=5008;NS=2504;DP=16862;EAS_AF=0.1438;AMR_AF=0.0937;AFR_AF=0.239;EUR_AF=0.0616;SAS_AF=0.2219;AA=A|||;VT=SNP
8	4205974	rs34124324	A	G	100	PASS	AC=799;AF=0.159545;AN=5008;NS=2504;DP=14066;EAS_AF=0.128;AMR_AF=0.0937;AFR_AF=0.2489;EUR_AF=0.0586;SAS_AF=0.2219;AA=a|||;VT=SNP
8	4206322	rs7834964	C	T	100	PASS	AC=1036;AF=0.206869;AN=5008;NS=2504;DP=14272;EAS_AF=0.1587;AMR_AF=0.134;AFR_AF=0.2458;EUR_AF=0.2336;SAS_AF=0.228;AA=C|||;VT=SNP
8	4206543	rs34718788	A	G	100	PASS	AC=628;AF=0.125399;AN=5008;NS=2504;DP=17644;EAS_AF=0.127;AMR_AF=0.0879;AFR_AF=0.1248;EUR_AF=0.0557;SAS_AF=0.2229;AA=A|||;VT=SNP
8	4206548	rs6558868	G	A	100	PASS	AC=2708;AF=0.540735;AN=5008;NS=2504;DP=17948;EAS_AF=0.3264;AMR_AF=0.4222;AFR_AF=0.8729;EUR_AF=0.4543;SAS_AF=0.4857;AA=A|||;VT=SNP
8	4206751	rs7008571	G	A	100	PASS	AC=4433;AF=0.885184;AN=5008;NS=2504;DP=18237;EAS_AF=0.9444;AMR_AF=0.7522;AFR_AF=0.9871;EUR_AF=0.8111;SAS_AF=0.8569;AA=A|||;VT=SNP
8	4206840	rs7009827	C	G	100	PASS	AC=2883;AF=0.575679;AN=5008;NS=2504;DP=18103;EAS_AF=0.3512;AMR_AF=0.4524;AFR_AF=0.9349;EUR_AF=0.4881;SAS_AF=0.499;AA=G|||;VT=SNP
8	4207082	rs13250773	G	C	100	PASS	AC=586;AF=0.117013;AN=5008;NS=2504;DP=16218;EAS_AF=0.129;AMR_AF=0.0836;AFR_AF=0.0923;EUR_AF=0.0577;SAS_AF=0.2229;AA=G|||;VT=SNP
8	4207270	rs10091551	T	C	100	PASS	AC=965;AF=0.192692;AN=5008;NS=2504;DP=16576;EAS_AF=0.0397;AMR_AF=0.17;AFR_AF=0.4781;EUR_AF=0.1252;SAS_AF=0.0501;AA=T|||;VT=SNP
8	4207282	rs10091558	T	A	100	PASS	AC=873;AF=0.174321;AN=5008;NS=2504;DP=16132;EAS_AF=0.1548;AMR_AF=0.1167;AFR_AF=0.1437;EUR_AF=0.2296;SAS_AF=0.2198;AA=T|||;VT=SNP
8	4208141	rs10429391	G	A	100	PASS	AC=2722;AF=0.54353;AN=5008;NS=2504;DP=20715;EAS_AF=0.3244;AMR_AF=0.4006;AFR_AF=0.9198;EUR_AF=0.4185;SAS_AF=0.4908;AA=A|||;VT=SNP
8	4208282	rs10105349	G	C	100	PASS	AC=2223;AF=0.44389;AN=5008;NS=2504;DP=19322;EAS_AF=0.3244;AMR_AF=0.3559;AFR_AF=0.5915;EUR_AF=0.3827;SAS_AF=0.4928;AA=C|||;VT=SNP
8	4208321	rs67897933	T	C	100	PASS	AC=835;AF=0.166733;AN=5008;NS=2504;DP=18408;EAS_AF=0.1637;AMR_AF=0.0965;AFR_AF=0.2496;EUR_AF=0.0557;SAS_AF=0.2219;AA=C|||;VT=SNP
8	4208391	rs10105465	G	A	100	PASS	AC=793;AF=0.158347;AN=5008;NS=2504;DP=18948;EAS_AF=0.1518;AMR_AF=0.1023;AFR_AF=0.1135;EUR_AF=0.2078;SAS_AF=0.2147;AA=G|||;VT=SNP
8	4208761	rs10098869	T	C	100	PASS	AC=569;AF=0.113618;AN=5008;NS=2504;DP=17982;EAS_AF=0.1617;AMR_AF=0.0533;AFR_AF=0.0136;EUR_AF=0.174;SAS_AF=0.18;AA=T|||;VT=SNP
8	4208930	rs7813362	G	A	100	PASS	AC=4152;AF=0.829073;AN=5008;NS=2504;DP=18048;EAS_AF=0.8383;AMR_AF=0.8948;AFR_AF=0.8669;EUR_AF=0.7793;SAS_AF=0.773;AA=A|||;VT=SNP
8	4208934	rs34026341	T	C	100	PASS	AC=800;AF=0.159744;AN=5008;NS=2504;DP=17895;EAS_AF=0.128;AMR_AF=0.0937;AFR_AF=0.2504;EUR_AF=0.0567;SAS_AF=0.2229;AA=T|||;VT=SNP
8	4208940	rs35485389	G	A	100	PASS	AC=1156;AF=0.230831;AN=5008;NS=2504;DP=17851;EAS_AF=0.1647;AMR_AF=0.2378;AFR_AF=0.2973;EUR_AF=0.173;SAS_AF=0.2638;AA=A|||;VT=SNP
8	4209397	rs17069996	T	C	100	PASS	AC=108;AF=0.0215655;AN=5008;NS=2504;DP=19071;EAS_AF=0.0139;AMR_AF=0.0331;AFR_AF=0.0242;EUR_AF=0.0298;SAS_AF=0.0092;AA=T|||;VT=SNP
8	4209468	rs58009402	G	T	100	PASS	AC=797;AF=0.159145;AN=5008;NS=2504;DP=16658;EAS_AF=0.127;AMR_AF=0.0951;AFR_AF=0.2489;EUR_AF=0.0557;SAS_AF=0.2229;AA=G|||;VT=SNP
8	4209558	rs57038562	T	A	100	PASS	AC=835;AF=0.166733;AN=5008;NS=2504;DP=16244;EAS_AF=0.1677;AMR_AF=0.0937;AFR_AF=0.2489;EUR_AF=0.0557;SAS_AF=0.2209;AA=A|||;VT=SNP
8	4209955	rs13248280	A	G	100	PASS	AC=769;AF=0.153554;AN=5008;NS=2504;DP=16924;EAS_AF=0.127;AMR_AF=0.0908;AFR_AF=0.23;EUR_AF=0.0547;SAS_AF=0.2239;AA=A|||;VT=SNP
8	4210304	rs9314528	G	C	100	PASS	AC=577;AF=0.115216;AN=5008;NS=2504;DP=17384;EAS_AF=0.004;AMR_AF=0.1974;AFR_AF=0.152;EUR_AF=0.1869;SAS_AF=0.0481;AA=G|||;VT=SNP
8	4210746	rs7832586	C	G	100	PASS	AC=1658;AF=0.33107;AN=5008;NS=2504;DP=16110;EAS_AF=0.371;AMR_AF=0.1599;AFR_AF=0.382;EUR_AF=0.2704;SAS_AF=0.4049;AA=G|||;VT=SNP
8	4211013	rs34317801	T	C	100	PASS	AC=1236;AF=0.246805;AN=5008;NS=2504;DP=20378;EAS_AF=0.1081;AMR_AF=0.3271;AFR_AF=0.4017;EUR_AF=0.2386;SAS_AF=0.1319;AA=T|||;VT=SNP
8	4211074	rs28662887	A	G	100	PASS	AC=870;AF=0.173722;AN=5008;NS=2504;DP=19239;EAS_AF=0.1528;AMR_AF=0.1081;AFR_AF=0.1392;EUR_AF=0.2326;SAS_AF=0.228;AA=A|||;VT=SNP
8	4211747	rs11990010	A	G	100	PASS	AC=436;AF=0.0870607;AN=5008;NS=2504;DP=16023;EAS_AF=0.0694;AMR_AF=0.0504;AFR_AF=0.1483;EUR_AF=0.0417;SAS_AF=0.0951;AA=A|||;VT=SNP
8	4212136	rs17063252	A	G	100	PASS	AC=642;AF=0.128195;AN=5008;NS=2504;DP=16296;EAS_AF=0.1071;AMR_AF=0.0865;AFR_AF=0.1891;EUR_AF=0.0507;SAS_AF=0.1769;AA=A|||;VT=SNP
8	4212175	rs10093852	C	T	100	PASS	AC=3079;AF=0.614816;AN=5008;NS=2504;DP=16091;EAS_AF=0.4504;AMR_AF=0.5533;AFR_AF=0.8336;EUR_AF=0.6153;SAS_AF=0.5317;AA=T|||;VT=SNP
8	4212178	rs6994364	T	C	100	PASS	AC=3209;AF=0.640775;AN=5008;NS=2504;DP=16013;EAS_AF=0.4504;AMR_AF=0.5605;AFR_AF=0.9281;EUR_AF=0.6153;SAS_AF=0.5317;AA=T|||;VT=SNP
8	4212673	rs62479471	A	T	100	PASS	AC=670;AF=0.133786;AN=5008;NS=2504;DP=11873;EAS_AF=0.124;AMR_AF=0.0836;AFR_AF=0.2035;EUR_AF=0.0487;SAS_AF=0.1728;AA=A|||;VT=SNP
8	4212932	rs4292712	T	C	100	PASS	AC=1826;AF=0.364617;AN=5008;NS=2504;DP=16594;EAS_AF=0.5377;AMR_AF=0.4467;AFR_AF=0.0756;EUR_AF=0.4334;SAS_AF=0.4479;AA=T|||;VT=SNP
8	4212933	rs78955187	A	C	100	PASS	AC=712;AF=0.142173;AN=5008;NS=2504;DP=16610;EAS_AF=0.0704;AMR_AF=0.2435;AFR_AF=0.2126;EUR_AF=0.1461;SAS_AF=0.045;AA=A|||;VT=SNP
8	4213183	rs4571752	A	C	100	PASS	AC=1866;AF=0.372604;AN=5008;NS=2504;DP=19099;EAS_AF=0.5417;AMR_AF=0.4582;AFR_AF=0.0877;EUR_AF=0.4225;SAS_AF=0.4714;AA=A|||;VT=SNP
8	4213237	rs2406695	C	T	100	PASS	AC=1712;AF=0.341853;AN=5008;NS=2504;DP=19429;EAS_AF=0.5208;AMR_AF=0.4251;AFR_AF=0.0658;EUR_AF=0.4056;SAS_AF=0.4059;AA=C|||;VT=SNP
8	4213293	rs3990909	A	G	100	PASS	AC=4148;AF=0.828275;AN=5008;NS=2504;DP=18511;EAS_AF=0.8333;AMR_AF=0.8689;AFR_AF=0.9735;EUR_AF=0.6938;SAS_AF=0.7362;AA=G|||;VT=SNP
8	4213357	rs73175735	G	A	100	PASS	AC=60;AF=0.0119808;AN=5008;NS=2504;DP=18902;EAS_AF=0.0169;AMR_AF=0.0159;AFR_AF=0.0015;EUR_AF=0.0239;SAS_AF=0.0061;AA=G|||;VT=SNP
8	4213468	rs143853892	A	T	100	PASS	AC=85;AF=0.0169728;AN=5008;NS=2504;DP=19845;EAS_AF=0.0129;AMR_AF=0.0173;AFR_AF=0.003;EUR_AF=0.0209;SAS_AF=0.0358;AA=A|||;VT=SNP
8	4213829	rs73506692	A	G	100	PASS	AC=540;AF=0.107827;AN=5008;NS=2504;DP=18934;EAS_AF=0.1171;AMR_AF=0.036;AFR_AF=0.2905;EUR_AF=0.007;SAS_AF=0.0061;AA=G|||;VT=SNP
8	4213966	rs78545517	G	C	100	PASS	AC=607;AF=0.121206;AN=5008;NS=2504;DP=21035;EAS_AF=0.0704;AMR_AF=0.232;AFR_AF=0.1437;EUR_AF=0.1392;SAS_AF=0.046;AA=G|||;VT=SNP
8	4214061	rs17070035	T	A	100	PASS	AC=460;AF=0.091853;AN=5008;NS=2504;DP=20391;EAS_AF=0.0565;AMR_AF=0.0519;AFR_AF=0.1793;EUR_AF=0.0388;SAS_AF=0.093;AA=C|||;VT=SNP
8	4214179	rs10503256	A	G	100	PASS	AC=2669;AF=0.532947;AN=5008;NS=2504;DP=18697;EAS_AF=0.627;AMR_AF=0.7104;AFR_AF=0.3427;EUR_AF=0.6004;SAS_AF=0.498;AA=A|||;VT=SNP
8	4214280	rs9314529	C	T	100	PASS	AC=3902;AF=0.779153;AN=5008;NS=2504;DP=16462;EAS_AF=0.8264;AMR_AF=0.8271;AFR_AF=0.8933;EUR_AF=0.6501;SAS_AF=0.6748;AA=T|||;VT=SNP
8	4214288	rs62479474	G	A	100	PASS	AC=221;AF=0.0441294;AN=5008;NS=2504;DP=16301;EAS_AF=0.0565;AMR_AF=0.0461;AFR_AF=0.0015;EUR_AF=0.0398;SAS_AF=0.092;AA=G|||;VT=SNP
8	4214987	rs11997852	T	C	100	PASS	AC=458;AF=0.0914537;AN=5008;NS=2504;DP=17510;EAS_AF=0.0565;AMR_AF=0.0519;AFR_AF=0.1762;EUR_AF=0.0408;SAS_AF=0.093;AA=T|||;VT=SNP
8	4215370	rs6987250	C	A	100	PASS	AC=2074;AF=0.414137;AN=5008;NS=2504;DP=14170;EAS_AF=0.2798;AMR_AF=0.4078;AFR_AF=0.7564;EUR_AF=0.2823;SAS_AF=0.2301;AA=A|||;VT=SNP
8	4215488	rs10092700	G	C	100	PASS	AC=349;AF=0.0696885;AN=5008;NS=2504;DP=14543;EAS_AF=0.0556;AMR_AF=0.0476;AFR_AF=0.0976;EUR_AF=0.0417;SAS_AF=0.091;AA=G|||;VT=SNP
8	4215605	rs7014959	T	C	100	PASS	AC=638;AF=0.127396;AN=5008;NS=2504;DP=15265;EAS_AF=0.0675;AMR_AF=0.0663;AFR_AF=0.3177;EUR_AF=0.0179;SAS_AF=0.0879;AA=T|||;VT=SNP
8	4215917	rs4875095	G	A	100	PASS	AC=3994;AF=0.797524;AN=5008;NS=2504;DP=15758;EAS_AF=0.8284;AMR_AF=0.8602;AFR_AF=0.8933;EUR_AF=0.6978;SAS_AF=0.6943;AA=A|||;VT=SNP
8	4216116	rs10097170	C	T	100	PASS	AC=326;AF=0.0650958;AN=5008;NS=2504;DP=17811;EAS_AF=0.0556;AMR_AF=0.049;AFR_AF=0.0802;EUR_AF=0.0398;SAS_AF=0.092;AA=C|||;VT=SNP
8	4216248	rs56191260	A	C	100	PASS	AC=185;AF=0.0369409;AN=5008;NS=2504;DP=17649;EAS_AF=0.0546;AMR_AF=0.0259;AFR_AF=0.0015;EUR_AF=0.0298;SAS_AF=0.0818;AA=A|||;VT=SNP
8	4216262	rs10096474	G	C	100	PASS	AC=2544;AF=0.507987;AN=5008;NS=2504;DP=17447;EAS_AF=0.3026;AMR_AF=0.4841;AFR_AF=0.674;EUR_AF=0.5427;SAS_AF=0.4765;AA=G|||;VT=SNP
8	4216317	rs2163308	A	G	100	PASS	AC=4014;AF=0.801518;AN=5008;NS=2504;DP=17754;EAS_AF=0.8343;AMR_AF=0.8631;AFR_AF=0.8964;EUR_AF=0.6988;SAS_AF=0.7014;AA=G|||;VT=SNP
8	4216401	rs10503257	C	A	100	PASS	AC=711;AF=0.141973;AN=5008;NS=2504;DP=17128;EAS_AF=0.0704;AMR_AF=0.2651;AFR_AF=0.1422;EUR_AF=0.2117;SAS_AF=0.0562;AA=C|||;VT=SNP
8	4216438	rs35756025	A	T	100	PASS	AC=953;AF=0.190296;AN=5008;NS=2504;DP=17656;EAS_AF=0.0714;AMR_AF=0.2896;AFR_AF=0.3139;EUR_AF=0.2107;SAS_AF=0.0542;AA=A|||;VT=SNP
8	4216462	rs6558870	T	G	100	PASS	AC=379;AF=0.0756789;AN=5008;NS=2504;DP=18381;EAS_AF=0.1101;AMR_AF=0.0303;AFR_AF=0.1392;EUR_AF=0.0219;SAS_AF=0.0419;AA=T|||;VT=SNP
8	4217133	rs10100309	G	T	100	PASS	AC=340;AF=0.0678914;AN=5008;NS=2504;DP=18805;EAS_AF=0.0556;AMR_AF=0.0476;AFR_AF=0.0946;EUR_AF=0.0378;SAS_AF=0.09;AA=G|||;VT=SNP
8	4217181	rs35196636	G	T	100	PASS	AC=367;AF=0.0732827;AN=5008;NS=2504;DP=19233;EAS_AF=0.0556;AMR_AF=0.0504;AFR_AF=0.1127;EUR_AF=0.0388;SAS_AF=0.09;AA=G|||;VT=SNP
8	4217304	rs1036556	G	A	100	PASS	AC=1746;AF=0.348642;AN=5008;NS=2504;DP=20229;EAS_AF=0.494;AMR_AF=0.4539;AFR_AF=0.0749;EUR_AF=0.4125;SAS_AF=0.4284;AA=G|||;VT=SNP
8	4217424	rs10101518	C	T	100	PASS	AC=1984;AF=0.396166;AN=5008;NS=2504;DP=21829;EAS_AF=0.2907;AMR_AF=0.389;AFR_AF=0.6989;EUR_AF=0.2664;SAS_AF=0.2342;AA=T|||;VT=SNP
8	4217425	rs13251752	C	G	100	PASS	AC=1004;AF=0.200479;AN=5008;NS=2504;DP=21837;EAS_AF=0.0724;AMR_AF=0.281;AFR_AF=0.3585;EUR_AF=0.2087;SAS_AF=0.0532;AA=C|||;VT=SNP
8	4217464	rs10101532	C	A	100	PASS	AC=1929;AF=0.385184;AN=5008;NS=2504;DP=21904;EAS_AF=0.2698;AMR_AF=0.3833;AFR_AF=0.6831;EUR_AF=0.2604;SAS_AF=0.2311;AA=C|||;VT=SNP
8	4217497	rs10101622	C	G	100	PASS	AC=1237;AF=0.247005;AN=5008;NS=2504;DP=22371;EAS_AF=0.126;AMR_AF=0.2954;AFR_AF=0.4493;EUR_AF=0.1779;SAS_AF=0.135;AA=G|||;VT=SNP
8	4217562	rs1036555	A	T	100	PASS	AC=3972;AF=0.793131;AN=5008;NS=2504;DP=21660;EAS_AF=0.8075;AMR_AF=0.866;AFR_AF=0.8896;EUR_AF=0.6978;SAS_AF=0.6943;AA=T|||;VT=SNP
8	4217622	rs4875338	T	A	100	PASS	AC=1834;AF=0.366214;AN=5008;NS=2504;DP=20965;EAS_AF=0.5169;AMR_AF=0.4669;AFR_AF=0.0787;EUR_AF=0.4304;SAS_AF=0.4622;AA=T|||;VT=SNP
8	4217653	rs4875096	C	G	100	PASS	AC=3981;AF=0.794928;AN=5008;NS=2504;DP=21213;EAS_AF=0.8075;AMR_AF=0.866;AFR_AF=0.8949;EUR_AF=0.6978;SAS_AF=0.6963;AA=G|||;VT=SNP
8	4217722	rs4875339	G	A	100	PASS	AC=3876;AF=0.773962;AN=5008;NS=2504;DP=20826;EAS_AF=0.7093;AMR_AF=0.866;AFR_AF=0.8941;EUR_AF=0.6978;SAS_AF=0.6912;AA=A|||;VT=SNP
8	4217780	rs10094075	T	A	100	PASS	AC=464;AF=0.0926518;AN=5008;NS=2504;DP=20618;EAS_AF=0.0556;AMR_AF=0.0504;AFR_AF=0.1868;EUR_AF=0.0388;SAS_AF=0.089;AA=T|||;VT=SNP
8	4217893	rs10104910	C	T	100	PASS	AC=889;AF=0.177516;AN=5008;NS=2504;DP=21568;EAS_AF=0.1062;AMR_AF=0.0965;AFR_AF=0.3722;EUR_AF=0.0507;SAS_AF=0.1759;AA=C|||;VT=SNP
8	4217965	rs17070077	T	C	100	PASS	AC=468;AF=0.0934505;AN=5008;NS=2504;DP=19194;EAS_AF=0.0556;AMR_AF=0.0504;AFR_AF=0.1884;EUR_AF=0.0398;SAS_AF=0.09;AA=T|||;VT=SNP
8	4217989	rs4875097	C	G	100	PASS	AC=3956;AF=0.789936;AN=5008;NS=2504;DP=18641;EAS_AF=0.8075;AMR_AF=0.866;AFR_AF=0.8956;EUR_AF=0.6988;SAS_AF=0.6687;AA=C|||;VT=SNP
8	4218013	rs34042748	T	C	100	PASS	AC=1870;AF=0.373403;AN=5008;NS=2504;DP=17906;EAS_AF=0.1944;AMR_AF=0.3991;AFR_AF=0.6702;EUR_AF=0.2813;SAS_AF=0.2331;AA=C|||;VT=SNP
8	4218037	rs4875098	A	T	100	PASS	AC=3064;AF=0.611821;AN=5008;NS=2504;DP=17471;EAS_AF=0.6994;AMR_AF=0.7695;AFR_AF=0.5234;EUR_AF=0.6481;SAS_AF=0.4918;AA=A|||;VT=SNP
8	4218064	rs4875099	G	T	100	PASS	AC=2814;AF=0.561901;AN=5008;NS=2504;DP=16632;EAS_AF=0.6032;AMR_AF=0.7608;AFR_AF=0.3949;EUR_AF=0.6481;SAS_AF=0.5153;AA=g|||;VT=SNP
8	4218089	rs74982430	G	A	100	PASS	AC=969;AF=0.19349;AN=5008;NS=2504;DP=15620;EAS_AF=0.0823;AMR_AF=0.2839;AFR_AF=0.2927;EUR_AF=0.2107;SAS_AF=0.092;AA=G|||;VT=SNP
8	4218201	rs13258920	G	C	100	PASS	AC=622;AF=0.124201;AN=5008;NS=2504;DP=13845;EAS_AF=0.0714;AMR_AF=0.2579;AFR_AF=0.0802;EUR_AF=0.2097;SAS_AF=0.0552;AA=G|||;VT=SNP
8	4218417	rs13259606	G	A	100	PASS	AC=895;AF=0.178714;AN=5008;NS=2504;DP=15103;EAS_AF=0.0714;AMR_AF=0.2824;AFR_AF=0.2738;EUR_AF=0.2097;SAS_AF=0.0552;AA=G|||;VT=SNP
8	4218660	rs13267028	G	C	100	PASS	AC=606;AF=0.121006;AN=5008;NS=2504;DP=13182;EAS_AF=0.1657;AMR_AF=0.0591;AFR_AF=0.1967;EUR_AF=0.0437;SAS_AF=0.0961;AA=C|||;VT=SNP
8	4219009	rs13270354	C	T	100	PASS	AC=1878;AF=0.375;AN=5008;NS=2504;DP=15634;EAS_AF=0.2748;AMR_AF=0.3775;AFR_AF=0.6422;EUR_AF=0.2584;SAS_AF=0.2352;AA=T|||;VT=SNP
8	4219026	rs13270369	C	T	100	PASS	AC=1708;AF=0.341054;AN=5008;NS=2504;DP=15774;EAS_AF=0.2748;AMR_AF=0.3545;AFR_AF=0.5227;EUR_AF=0.2624;SAS_AF=0.2352;AA=C|||;VT=SNP
8	4219116	rs7837578	C	T	100	PASS	AC=1710;AF=0.341454;AN=5008;NS=2504;DP=16062;EAS_AF=0.2748;AMR_AF=0.3631;AFR_AF=0.5234;EUR_AF=0.2575;SAS_AF=0.2352;AA=C|||;VT=SNP
8	4219429	rs7837187	T	A	100	PASS	AC=1171;AF=0.233826;AN=5008;NS=2504;DP=13036;EAS_AF=0.2024;AMR_AF=0.1153;AFR_AF=0.4985;EUR_AF=0.0517;SAS_AF=0.18;AA=A|||;VT=SNP
8	4219517	rs10098903	T	G	100	PASS	AC=446;AF=0.0890575;AN=5008;NS=2504;DP=12875;EAS_AF=0.0556;AMR_AF=0.0504;AFR_AF=0.1725;EUR_AF=0.0388;SAS_AF=0.09;AA=T|||;VT=SNP
8	4219533	rs7833644	A	G	100	PASS	AC=2012;AF=0.401757;AN=5008;NS=2504;DP=13733;EAS_AF=0.2758;AMR_AF=0.4107;AFR_AF=0.6573;EUR_AF=0.2903;SAS_AF=0.2945;AA=A|||;VT=SNP
8	4219551	rs7814853	G	A	100	PASS	AC=1791;AF=0.357628;AN=5008;NS=2504;DP=14578;EAS_AF=0.1806;AMR_AF=0.3804;AFR_AF=0.6445;EUR_AF=0.2644;SAS_AF=0.2321;AA=G|||;VT=SNP
8	4219562	rs12677798	G	A	100	PASS	AC=1795;AF=0.358427;AN=5008;NS=2504;DP=15011;EAS_AF=0.499;AMR_AF=0.4741;AFR_AF=0.0817;EUR_AF=0.4314;SAS_AF=0.4305;AA=G|||;VT=SNP
8	4219838	rs34145080	G	C	100	PASS	AC=441;AF=0.0880591;AN=5008;NS=2504;DP=14641;EAS_AF=0.0556;AMR_AF=0.0504;AFR_AF=0.1702;EUR_AF=0.0388;SAS_AF=0.0879;AA=A|||;VT=SNP
8	4219843	rs7815269	G	T	100	PASS	AC=3858;AF=0.770367;AN=5008;NS=2504;DP=14602;EAS_AF=0.8036;AMR_AF=0.8372;AFR_AF=0.8926;EUR_AF=0.6501;SAS_AF=0.6472;AA=T|||;VT=SNP
8	4219933	rs17335806	G	C	100	PASS	AC=633;AF=0.126398;AN=5008;NS=2504;DP=16582;EAS_AF=0.0724;AMR_AF=0.2637;AFR_AF=0.0832;EUR_AF=0.2117;SAS_AF=0.0552;AA=G|||;VT=SNP
8	4220195	rs17070080	A	G	100	PASS	AC=927;AF=0.185104;AN=5008;NS=2504;DP=15821;EAS_AF=0.0724;AMR_AF=0.281;AFR_AF=0.2935;EUR_AF=0.2157;SAS_AF=0.0552;AA=A|||;VT=SNP
8	4220494	rs11787405	C	A	100	PASS	AC=3208;AF=0.640575;AN=5008;NS=2504;DP=17714;EAS_AF=0.4643;AMR_AF=0.5461;AFR_AF=0.9183;EUR_AF=0.5835;SAS_AF=0.5726;AA=A|||;VT=SNP
8	4220542	rs11787410	C	A	100	PASS	AC=2890;AF=0.577077;AN=5008;NS=2504;DP=16328;EAS_AF=0.4415;AMR_AF=0.5072;AFR_AF=0.761;EUR_AF=0.5616;SAS_AF=0.5337;AA=A|||;VT=SNP
8	4220622	rs11778711	T	C	100	PASS	AC=800;AF=0.159744;AN=5008;NS=2504;DP=17033;EAS_AF=0.0734;AMR_AF=0.2795;AFR_AF=0.1989;EUR_AF=0.2137;SAS_AF=0.0552;AA=T|||;VT=SNP
8	4220707	rs2043116	A	G	100	PASS	AC=3992;AF=0.797125;AN=5008;NS=2504;DP=17169;EAS_AF=0.8204;AMR_AF=0.8746;AFR_AF=0.9039;EUR_AF=0.7038;SAS_AF=0.6697;AA=G|||;VT=SNP
8	4221095	rs4379466	G	A	100	PASS	AC=2412;AF=0.481629;AN=5008;NS=2504;DP=19100;EAS_AF=0.6875;AMR_AF=0.5274;AFR_AF=0.2912;EUR_AF=0.4483;SAS_AF=0.5286;AA=G|||;VT=SNP
8	4221098	rs13256449	A	G	100	PASS	AC=3891;AF=0.776957;AN=5008;NS=2504;DP=19373;EAS_AF=0.8194;AMR_AF=0.889;AFR_AF=0.7375;EUR_AF=0.7266;SAS_AF=0.7587;AA=A|||;VT=SNP
8	4221562	rs3910077	G	C	100	PASS	AC=1028;AF=0.205272;AN=5008;NS=2504;DP=16001;EAS_AF=0.1845;AMR_AF=0.1297;AFR_AF=0.0976;EUR_AF=0.2942;SAS_AF=0.3344;AA=G|||;VT=SNP
8	4221884	rs10216514	C	T	100	PASS	AC=440;AF=0.0878594;AN=5008;NS=2504;DP=13711;EAS_AF=0.0565;AMR_AF=0.0447;AFR_AF=0.1732;EUR_AF=0.0378;SAS_AF=0.0869;AA=C|||;VT=SNP
8	4222003	rs7813162	T	G	100	PASS	AC=2094;AF=0.418131;AN=5008;NS=2504;DP=12646;EAS_AF=0.2827;AMR_AF=0.3905;AFR_AF=0.7859;EUR_AF=0.2644;SAS_AF=0.2382;AA=T|||;VT=SNP
8	4222430	rs10093239	C	A	100	PASS	AC=2225;AF=0.444289;AN=5008;NS=2504;DP=11294;EAS_AF=0.5655;AMR_AF=0.2882;AFR_AF=0.4546;EUR_AF=0.4026;SAS_AF=0.4591;AA=A|||;VT=SNP
8	4222436	rs34689257	C	G	100	PASS	AC=440;AF=0.0878594;AN=5008;NS=2504;DP=11733;EAS_AF=0.0556;AMR_AF=0.0461;AFR_AF=0.1732;EUR_AF=0.0378;SAS_AF=0.0869;AA=C|||;VT=SNP
8	4222692	rs10503259	G	A	100	PASS	AC=734;AF=0.146565;AN=5008;NS=2504;DP=15344;EAS_AF=0.0704;AMR_AF=0.2767;AFR_AF=0.1513;EUR_AF=0.2157;SAS_AF=0.0552;AA=G|||;VT=SNP
8	4222728	rs10089807	A	G	100	PASS	AC=3650;AF=0.728834;AN=5008;NS=2504;DP=15822;EAS_AF=0.7232;AMR_AF=0.634;AFR_AF=0.941;EUR_AF=0.6402;SAS_AF=0.6063;AA=G|||;VT=SNP
8	4222731	rs13265164	T	G	100	PASS	AC=2116;AF=0.422524;AN=5008;NS=2504;DP=15723;EAS_AF=0.2748;AMR_AF=0.3963;AFR_AF=0.8041;EUR_AF=0.2684;SAS_AF=0.2362;AA=G|||;VT=SNP
8	4222762	rs13257692	A	G	100	PASS	AC=443;AF=0.0884585;AN=5008;NS=2504;DP=16070;EAS_AF=0.0556;AMR_AF=0.0461;AFR_AF=0.1747;EUR_AF=0.0378;SAS_AF=0.0879;AA=A|||;VT=SNP
8	4223409	rs1438205	T	A	100	PASS	AC=2818;AF=0.5627;AN=5008;NS=2504;DP=17518;EAS_AF=0.6409;AMR_AF=0.3602;AFR_AF=0.7126;EUR_AF=0.4394;SAS_AF=0.5501;AA=A|||;VT=SNP
8	4223574	rs1370728	G	C	100	PASS	AC=2124;AF=0.424121;AN=5008;NS=2504;DP=14261;EAS_AF=0.2817;AMR_AF=0.4092;AFR_AF=0.7821;EUR_AF=0.2863;SAS_AF=0.2393;AA=G|||;VT=SNP
8	4223623	rs1370727	A	C	100	PASS	AC=3540;AF=0.706869;AN=5008;NS=2504;DP=15888;EAS_AF=0.7004;AMR_AF=0.6254;AFR_AF=0.8903;EUR_AF=0.6312;SAS_AF=0.6012;AA=C|||;VT=SNP
8	4223789	rs1370726	G	C	100	PASS	AC=3535;AF=0.705871;AN=5008;NS=2504;DP=20282;EAS_AF=0.7014;AMR_AF=0.6254;AFR_AF=0.885;EUR_AF=0.6332;SAS_AF=0.6002;AA=G|||;VT=SNP
8	4223819	rs62479502	A	T	100	PASS	AC=759;AF=0.151558;AN=5008;NS=2504;DP=18960;EAS_AF=0.0734;AMR_AF=0.2752;AFR_AF=0.1687;EUR_AF=0.2147;SAS_AF=0.0562;AA=A|||;VT=SNP
8	4224136	rs10107898	C	T	100	PASS	AC=3307;AF=0.660343;AN=5008;NS=2504;DP=17000;EAS_AF=0.6994;AMR_AF=0.6095;AFR_AF=0.7277;EUR_AF=0.6282;SAS_AF=0.5982;AA=T|||;VT=SNP
8	4224159	rs34690924	T	C	100	PASS	AC=921;AF=0.183906;AN=5008;NS=2504;DP=17165;EAS_AF=0.0744;AMR_AF=0.2882;AFR_AF=0.2837;EUR_AF=0.2147;SAS_AF=0.0562;AA=T|||;VT=SNP
8	4224299	rs10094578	A	T	100	PASS	AC=1428;AF=0.285144;AN=5008;NS=2504;DP=16524;EAS_AF=0.1369;AMR_AF=0.3516;AFR_AF=0.4788;EUR_AF=0.2704;SAS_AF=0.1442;AA=A|||;VT=SNP
8	4224662	rs10097686	A	G	100	PASS	AC=3319;AF=0.66274;AN=5008;NS=2504;DP=18719;EAS_AF=0.7004;AMR_AF=0.6095;AFR_AF=0.7375;EUR_AF=0.6282;SAS_AF=0.5961;AA=A|||;VT=SNP
8	4224768	rs10111289	C	T	100	PASS	AC=3299;AF=0.658746;AN=5008;NS=2504;DP=16379;EAS_AF=0.6974;AMR_AF=0.6081;AFR_AF=0.7322;EUR_AF=0.6272;SAS_AF=0.5879;AA=T|||;VT=SNP
8	4224873	rs35052360	C	G	100	PASS	AC=759;AF=0.151558;AN=5008;NS=2504;DP=17256;EAS_AF=0.0734;AMR_AF=0.2738;AFR_AF=0.171;EUR_AF=0.2137;SAS_AF=0.0552;AA=C|||;VT=SNP
8	4224893	rs7839613	G	T	100	PASS	AC=1339;AF=0.267372;AN=5008;NS=2504;DP=17576;EAS_AF=0.4018;AMR_AF=0.2104;AFR_AF=0.093;EUR_AF=0.3439;SAS_AF=0.3262;AA=G|||;VT=SNP
8	4224964	rs61278929	T	C	100	PASS	AC=1024;AF=0.204473;AN=5008;NS=2504;DP=17127;EAS_AF=0.1677;AMR_AF=0.2867;AFR_AF=0.2867;EUR_AF=0.2137;SAS_AF=0.0634;AA=T|||;VT=SNP
8	4225006	rs62479508	G	A	100	PASS	AC=628;AF=0.125399;AN=5008;NS=2504;DP=17583;EAS_AF=0.0734;AMR_AF=0.2608;AFR_AF=0.0772;EUR_AF=0.2137;SAS_AF=0.0573;AA=G|||;VT=SNP
8	4225233	rs1594353	C	T	100	PASS	AC=2534;AF=0.50599;AN=5008;NS=2504;DP=17644;EAS_AF=0.5308;AMR_AF=0.3458;AFR_AF=0.6051;EUR_AF=0.4334;SAS_AF=0.5348;AA=T|||;VT=SNP
8	4225399	rs1595467	G	T	100	PASS	AC=1366;AF=0.272764;AN=5008;NS=2504;DP=19398;EAS_AF=0.3661;AMR_AF=0.2075;AFR_AF=0.1384;EUR_AF=0.326;SAS_AF=0.3497;AA=G|||;VT=SNP
8	4225621	rs1595466	G	C	100	PASS	AC=1674;AF=0.334265;AN=5008;NS=2504;DP=19464;EAS_AF=0.4236;AMR_AF=0.2262;AFR_AF=0.2958;EUR_AF=0.3479;SAS_AF=0.3569;AA=G|||;VT=SNP
8	4225961	rs1595465	G	C	100	PASS	AC=1464;AF=0.292332;AN=5008;NS=2504;DP=17932;EAS_AF=0.4226;AMR_AF=0.2133;AFR_AF=0.1437;EUR_AF=0.3469;SAS_AF=0.3589;AA=G|||;VT=SNP
8	4226334	rs1583653	G	C	100	PASS	AC=3974;AF=0.79353;AN=5008;NS=2504;DP=16888;EAS_AF=0.7212;AMR_AF=0.7118;AFR_AF=0.9743;EUR_AF=0.7515;SAS_AF=0.7249;AA=C|||;VT=SNP
8	4226397	rs1583652	C	G	100	PASS	AC=445;AF=0.0888578;AN=5008;NS=2504;DP=17045;EAS_AF=0.0645;AMR_AF=0.0576;AFR_AF=0.152;EUR_AF=0.0557;SAS_AF=0.0849;AA=C|||;VT=SNP
8	4226488	rs28862097	G	T	100	PASS	AC=1560;AF=0.311502;AN=5008;NS=2504;DP=18146;EAS_AF=0.3829;AMR_AF=0.2219;AFR_AF=0.2617;EUR_AF=0.329;SAS_AF=0.3507;AA=G|||;VT=SNP
8	4226590	rs1583651	T	C	100	PASS	AC=2391;AF=0.477436;AN=5008;NS=2504;DP=17402;EAS_AF=0.5754;AMR_AF=0.5;AFR_AF=0.3684;EUR_AF=0.5646;SAS_AF=0.4182;AA=T|||;VT=SNP
8	4226976	rs1594352	C	G	100	PASS	AC=3612;AF=0.721246;AN=5008;NS=2504;DP=18342;EAS_AF=0.7063;AMR_AF=0.6326;AFR_AF=0.9334;EUR_AF=0.6431;SAS_AF=0.593;AA=G|||;VT=SNP
8	4227117	rs67529403	T	C	100	PASS	AC=1904;AF=0.380192;AN=5008;NS=2504;DP=9199;EAS_AF=0.5387;AMR_AF=0.255;AFR_AF=0.3056;EUR_AF=0.3429;SAS_AF=0.4448;AA=A|||;VT=SNP
8	4227118	rs73175774	G	A	100	PASS	AC=1409;AF=0.28135;AN=5008;NS=2504;DP=9395;EAS_AF=0.4038;AMR_AF=0.2104;AFR_AF=0.1339;EUR_AF=0.333;SAS_AF=0.3517;AA=G|||;VT=SNP
8	4227191	rs1594351	G	A	100	PASS	AC=3633;AF=0.725439;AN=5008;NS=2504;DP=20650;EAS_AF=0.7083;AMR_AF=0.6412;AFR_AF=0.9334;EUR_AF=0.6571;SAS_AF=0.592;AA=A|||;VT=SNP
8	4227296	rs67901868	C	T	100	PASS	AC=1809;AF=0.361222;AN=5008;NS=2504;DP=20855;EAS_AF=0.4435;AMR_AF=0.2565;AFR_AF=0.3003;EUR_AF=0.3539;SAS_AF=0.4407;AA=C|||;VT=SNP
8	4227422	rs66832422	G	A	100	PASS	AC=1814;AF=0.36222;AN=5008;NS=2504;DP=20082;EAS_AF=0.4464;AMR_AF=0.2565;AFR_AF=0.3011;EUR_AF=0.3539;SAS_AF=0.4417;AA=G|||;VT=SNP
8	4227437	rs66505261	T	C	100	PASS	AC=1427;AF=0.284944;AN=5008;NS=2504;DP=20092;EAS_AF=0.4048;AMR_AF=0.2104;AFR_AF=0.1354;EUR_AF=0.3439;SAS_AF=0.3558;AA=T|||;VT=SNP
8	4227483	rs1583130	C	T	100	PASS	AC=3603;AF=0.719449;AN=5008;NS=2504;DP=21085;EAS_AF=0.7054;AMR_AF=0.6282;AFR_AF=0.9372;EUR_AF=0.6362;SAS_AF=0.59;AA=T|||;VT=SNP
8	4227817	rs1583129	G	C	100	PASS	AC=3683;AF=0.735423;AN=5008;NS=2504;DP=18231;EAS_AF=0.7192;AMR_AF=0.6484;AFR_AF=0.941;EUR_AF=0.671;SAS_AF=0.6022;AA=C|||;VT=SNP
8	4228021	rs13269939	G	C	100	PASS	AC=2490;AF=0.497204;AN=5008;NS=2504;DP=18471;EAS_AF=0.4911;AMR_AF=0.5159;AFR_AF=0.5015;EUR_AF=0.5666;SAS_AF=0.4131;AA=G|||;VT=SNP
8	4228083	rs11993860	G	T	100	PASS	AC=3364;AF=0.671725;AN=5008;NS=2504;DP=19459;EAS_AF=0.5714;AMR_AF=0.6138;AFR_AF=0.907;EUR_AF=0.6223;SAS_AF=0.5491;AA=T|||;VT=SNP
8	4228518	rs11779929	A	G	100	PASS	AC=964;AF=0.192492;AN=5008;NS=2504;DP=19898;EAS_AF=0.1657;AMR_AF=0.2925;AFR_AF=0.2375;EUR_AF=0.2197;SAS_AF=0.0603;AA=A|||;VT=SNP
8	4228520	rs73175778	T	C	100	PASS	AC=59;AF=0.0117812;AN=5008;NS=2504;DP=19956;EAS_AF=0.0159;AMR_AF=0.0144;AFR_AF=0.003;EUR_AF=0.0229;SAS_AF=0.0061;AA=t|||;VT=SNP
8	4228530	rs11136734	T	A	100	PASS	AC=3443;AF=0.6875;AN=5008;NS=2504;DP=19855;EAS_AF=0.5615;AMR_AF=0.6311;AFR_AF=0.9123;EUR_AF=0.6372;SAS_AF=0.6053;AA=A|||;VT=SNP
8	4228543	rs11780622	T	C	100	PASS	AC=1352;AF=0.269968;AN=5008;NS=2504;DP=19984;EAS_AF=0.1548;AMR_AF=0.3386;AFR_AF=0.4236;EUR_AF=0.2604;SAS_AF=0.1421;AA=T|||;VT=SNP
8	4228577	rs11136735	C	G	100	PASS	AC=3583;AF=0.715455;AN=5008;NS=2504;DP=20247;EAS_AF=0.6637;AMR_AF=0.6441;AFR_AF=0.9228;EUR_AF=0.659;SAS_AF=0.5971;AA=G|||;VT=SNP
8	4228614	rs73175782	G	C	100	PASS	AC=56;AF=0.0111821;AN=5008;NS=2504;DP=20480;EAS_AF=0.0129;AMR_AF=0.0144;AFR_AF=0.003;EUR_AF=0.0229;SAS_AF=0.0061;AA=G|||;VT=SNP
8	4228961	rs13279504	G	A	100	PASS	AC=453;AF=0.0904553;AN=5008;NS=2504;DP=17232;EAS_AF=0.0694;AMR_AF=0.049;AFR_AF=0.1687;EUR_AF=0.0408;SAS_AF=0.0869;AA=G|||;VT=SNP
8	4228997	rs11780709	A	T	100	PASS	AC=732;AF=0.146166;AN=5008;NS=2504;DP=17478;EAS_AF=0.0734;AMR_AF=0.2752;AFR_AF=0.1467;EUR_AF=0.2197;SAS_AF=0.0532;AA=A|||;VT=SNP
8	4229379	rs66476968	T	C	100	PASS	AC=1435;AF=0.286542;AN=5008;NS=2504;DP=18889;EAS_AF=0.3879;AMR_AF=0.219;AFR_AF=0.143;EUR_AF=0.3479;SAS_AF=0.3609;AA=T|||;VT=SNP
8	4229456	rs1367320	C	T	100	PASS	AC=1423;AF=0.284145;AN=5008;NS=2504;DP=18441;EAS_AF=0.245;AMR_AF=0.3429;AFR_AF=0.3767;EUR_AF=0.2942;SAS_AF=0.1472;AA=T|||;VT=SNP
8	4229511	rs1367319	C	T	100	PASS	AC=1565;AF=0.3125;AN=5008;NS=2504;DP=17970;EAS_AF=0.2431;AMR_AF=0.3674;AFR_AF=0.4599;EUR_AF=0.3062;SAS_AF=0.1524;AA=T|||;VT=SNP
8	4229522	rs1370731	A	T	100	PASS	AC=3586;AF=0.716054;AN=5008;NS=2504;DP=18070;EAS_AF=0.6766;AMR_AF=0.6398;AFR_AF=0.9145;EUR_AF=0.663;SAS_AF=0.5971;AA=T|||;VT=SNP
8	4229573	rs1370730	G	A	100	PASS	AC=1960;AF=0.391374;AN=5008;NS=2504;DP=19280;EAS_AF=0.2837;AMR_AF=0.415;AFR_AF=0.6263;EUR_AF=0.3231;SAS_AF=0.2382;AA=G|||;VT=SNP
8	4229951	rs28611380	G	C	100	PASS	AC=499;AF=0.0996406;AN=5008;NS=2504;DP=18154;EAS_AF=0.0714;AMR_AF=0.0605;AFR_AF=0.1785;EUR_AF=0.0586;SAS_AF=0.092;AA=G|||;VT=SNP
8	4230239	rs7010710	C	G	100	PASS	AC=1152;AF=0.230032;AN=5008;NS=2504;DP=17260;EAS_AF=0.1141;AMR_AF=0.3199;AFR_AF=0.3502;EUR_AF=0.2157;SAS_AF=0.138;AA=G|||;VT=SNP
8	4230614	rs7843687	C	A	100	PASS	AC=1090;AF=0.217652;AN=5008;NS=2504;DP=19019;EAS_AF=0.1101;AMR_AF=0.3141;AFR_AF=0.3033;EUR_AF=0.2256;SAS_AF=0.136;AA=C|||;VT=SNP
8	4230668	rs7842780	G	T	100	PASS	AC=3610;AF=0.720847;AN=5008;NS=2504;DP=19095;EAS_AF=0.6637;AMR_AF=0.6412;AFR_AF=0.9387;EUR_AF=0.667;SAS_AF=0.5971;AA=T|||;VT=SNP
8	4230806	rs7827314	A	T	100	PASS	AC=3578;AF=0.714457;AN=5008;NS=2504;DP=20135;EAS_AF=0.6776;AMR_AF=0.6369;AFR_AF=0.9107;EUR_AF=0.661;SAS_AF=0.5971;AA=T|||;VT=SNP
8	4230898	rs73175788	C	T	100	PASS	AC=50;AF=0.00998403;AN=5008;NS=2504;DP=18508;EAS_AF=0.0109;AMR_AF=0.0101;AFR_AF=0.003;EUR_AF=0.0229;SAS_AF=0.0051;AA=C|||;VT=SNP
8	4230994	rs28540417	A	C	100	PASS	AC=561;AF=0.112021;AN=5008;NS=2504;DP=17103;EAS_AF=0.0992;AMR_AF=0.0648;AFR_AF=0.1808;EUR_AF=0.0775;SAS_AF=0.1012;AA=A|||;VT=SNP
8	4231194	rs11136736	C	T	100	PASS	AC=3607;AF=0.720248;AN=5008;NS=2504;DP=15976;EAS_AF=0.6746;AMR_AF=0.6398;AFR_AF=0.9365;EUR_AF=0.6581;SAS_AF=0.5961;AA=G|||;VT=SNP
8	4231235	rs12549600	G	C	100	PASS	AC=3583;AF=0.715455;AN=5008;NS=2504;DP=15607;EAS_AF=0.6766;AMR_AF=0.6398;AFR_AF=0.9092;EUR_AF=0.667;SAS_AF=0.5971;AA=C|||;VT=SNP
8	4231556	rs13269315	A	C	100	PASS	AC=824;AF=0.164537;AN=5008;NS=2504;DP=17433;EAS_AF=0.0724;AMR_AF=0.2795;AFR_AF=0.2201;EUR_AF=0.2117;SAS_AF=0.0542;AA=A|||;VT=SNP
8	4231754	rs13276894	A	T	100	PASS	AC=726;AF=0.144968;AN=5008;NS=2504;DP=17072;EAS_AF=0.0724;AMR_AF=0.2738;AFR_AF=0.1589;EUR_AF=0.2018;SAS_AF=0.0511;AA=A|||;VT=SNP
8	4232104	rs12386966	G	A	100	PASS	AC=3583;AF=0.715455;AN=5008;NS=2504;DP=16023;EAS_AF=0.6716;AMR_AF=0.6527;AFR_AF=0.9198;EUR_AF=0.662;SAS_AF=0.5838;AA=A|||;VT=SNP
8	4232326	rs34096231	T	G	100	PASS	AC=923;AF=0.184305;AN=5008;NS=2504;DP=13917;EAS_AF=0.0734;AMR_AF=0.2839;AFR_AF=0.3003;EUR_AF=0.2048;SAS_AF=0.0501;AA=T|||;VT=SNP
8	4232537	rs62479539	G	T	100	PASS	AC=77;AF=0.0153754;AN=5008;NS=2504;DP=7751;EAS_AF=0.0129;AMR_AF=0.0259;AFR_AF=0.003;EUR_AF=0.0288;SAS_AF=0.0133;AA=G|||;VT=SNP
8	4232568	rs11786916	G	A	100	PASS	AC=646;AF=0.128994;AN=5008;NS=2504;DP=10507;EAS_AF=0.0744;AMR_AF=0.2565;AFR_AF=0.1172;EUR_AF=0.1869;SAS_AF=0.0511;AA=G|||;VT=SNP
8	4232599	rs17070091	A	G	100	PASS	AC=111;AF=0.0221645;AN=5008;NS=2504;DP=12628;EAS_AF=0.0169;AMR_AF=0.0259;AFR_AF=0.003;EUR_AF=0.0298;SAS_AF=0.0429;AA=A|||;VT=SNP
8	4232692	rs67623617	G	C	100	PASS	AC=109;AF=0.0217652;AN=5008;NS=2504;DP=14950;EAS_AF=0.0159;AMR_AF=0.0259;AFR_AF=0.003;EUR_AF=0.0298;SAS_AF=0.0419;AA=G|||;VT=SNP
8	4232715	rs67606353	T	C	100	PASS	AC=148;AF=0.0295527;AN=5008;NS=2504;DP=15229;EAS_AF=0.0169;AMR_AF=0.0288;AFR_AF=0.031;EUR_AF=0.0298;SAS_AF=0.0409;AA=T|||;VT=SNP
8	4232825	rs76586264	C	G	100	PASS	AC=76;AF=0.0151757;AN=5008;NS=2504;DP=16358;EAS_AF=0.0159;AMR_AF=0.013;AFR_AF=0;EUR_AF=0.0119;SAS_AF=0.0399;AA=C|||;VT=SNP
8	4232852	rs28593012	C	G	100	PASS	AC=1763;AF=0.352037;AN=5008;NS=2504;DP=17459;EAS_AF=0.4325;AMR_AF=0.2939;AFR_AF=0.2814;EUR_AF=0.4205;SAS_AF=0.3354;AA=C|||;VT=SNP
8	4232963	rs11775921	C	T	100	PASS	AC=720;AF=0.14377;AN=5008;NS=2504;DP=20166;EAS_AF=0.0774;AMR_AF=0.2637;AFR_AF=0.1543;EUR_AF=0.2018;SAS_AF=0.0532;AA=C|||;VT=SNP
8	4233287	rs13267644	G	C	100	PASS	AC=753;AF=0.150359;AN=5008;NS=2504;DP=20044;EAS_AF=0.0744;AMR_AF=0.2709;AFR_AF=0.1664;EUR_AF=0.2137;SAS_AF=0.0562;AA=G|||;VT=SNP
8	4233644	rs13251340	T	C	100	PASS	AC=4010;AF=0.800719;AN=5008;NS=2504;DP=18424;EAS_AF=0.7272;AMR_AF=0.7464;AFR_AF=0.9402;EUR_AF=0.7833;SAS_AF=0.7444;AA=C|||;VT=SNP
8	4233816	rs59229199	G	C	100	PASS	AC=315;AF=0.0628994;AN=5008;NS=2504;DP=15545;EAS_AF=0.0575;AMR_AF=0.0677;AFR_AF=0.003;EUR_AF=0.0924;SAS_AF=0.1155;AA=G|||;VT=SNP
8	4233891	rs10098163	C	T	100	PASS	AC=4665;AF=0.93151;AN=5008;NS=2504;DP=14729;EAS_AF=0.9415;AMR_AF=0.9251;AFR_AF=0.9955;EUR_AF=0.8897;SAS_AF=0.8824;AA=T|||;VT=SNP
8	4234021	rs34731438	G	T	100	PASS	AC=1251;AF=0.2498;AN=5008;NS=2504;DP=15087;EAS_AF=0.0754;AMR_AF=0.3026;AFR_AF=0.4902;EUR_AF=0.2127;SAS_AF=0.1053;AA=T|||;VT=SNP
8	4234070	rs10112707	A	G	100	PASS	AC=786;AF=0.156949;AN=5008;NS=2504;DP=14551;EAS_AF=0.0744;AMR_AF=0.2637;AFR_AF=0.1989;EUR_AF=0.2117;SAS_AF=0.0532;AA=A|||;VT=SNP
8	4234106	rs11781210	T	G	100	PASS	AC=1115;AF=0.222644;AN=5008;NS=2504;DP=15285;EAS_AF=0.1766;AMR_AF=0.2896;AFR_AF=0.3185;EUR_AF=0.2058;SAS_AF=0.1104;AA=T|||;VT=SNP
8	4234137	rs56751170	T	C	100	PASS	AC=316;AF=0.063099;AN=5008;NS=2504;DP=15839;EAS_AF=0.0585;AMR_AF=0.0677;AFR_AF=0.003;EUR_AF=0.0924;SAS_AF=0.1155;AA=T|||;VT=SNP
8	4234680	rs11136738	A	G	100	PASS	AC=1815;AF=0.36242;AN=5008;NS=2504;DP=18804;EAS_AF=0.4524;AMR_AF=0.3127;AFR_AF=0.2201;EUR_AF=0.4632;SAS_AF=0.3937;AA=A|||;VT=SNP
8	4235004	rs10866970	C	G	100	PASS	AC=3882;AF=0.77516;AN=5008;NS=2504;DP=15980;EAS_AF=0.6875;AMR_AF=0.7104;AFR_AF=0.9183;EUR_AF=0.7763;SAS_AF=0.7168;AA=G|||;VT=SNP
8	4235190	rs11781432	A	G	100	PASS	AC=984;AF=0.196486;AN=5008;NS=2504;DP=15113;EAS_AF=0.0744;AMR_AF=0.2795;AFR_AF=0.3389;EUR_AF=0.2137;SAS_AF=0.0532;AA=A|||;VT=SNP
8	4235365	rs11781489	A	T	100	PASS	AC=989;AF=0.197484;AN=5008;NS=2504;DP=16597;EAS_AF=0.0804;AMR_AF=0.2968;AFR_AF=0.2882;EUR_AF=0.2137;SAS_AF=0.1084;AA=A|||;VT=SNP
8	4235386	rs12679445	T	A	100	PASS	AC=1807;AF=0.360823;AN=5008;NS=2504;DP=16733;EAS_AF=0.4474;AMR_AF=0.3112;AFR_AF=0.2231;EUR_AF=0.4622;SAS_AF=0.3885;AA=T|||;VT=SNP
8	4235389	rs10866971	C	G	100	PASS	AC=3953;AF=0.789337;AN=5008;NS=2504;DP=16662;EAS_AF=0.7222;AMR_AF=0.7363;AFR_AF=0.9145;EUR_AF=0.7783;SAS_AF=0.7382;AA=G|||;VT=SNP
8	4235701	rs11785440	G	A	100	PASS	AC=757;AF=0.151158;AN=5008;NS=2504;DP=18539;EAS_AF=0.0724;AMR_AF=0.2522;AFR_AF=0.1929;EUR_AF=0.2008;SAS_AF=0.0532;AA=G|||;VT=SNP
8	4235710	rs1438209	C	T	100	PASS	AC=3925;AF=0.783746;AN=5008;NS=2504;DP=18947;EAS_AF=0.7143;AMR_AF=0.7363;AFR_AF=0.9191;EUR_AF=0.7793;SAS_AF=0.7106;AA=T|||;VT=SNP
8	4235758	rs1438208	A	C	100	PASS	AC=3962;AF=0.791134;AN=5008;NS=2504;DP=19863;EAS_AF=0.7183;AMR_AF=0.7406;AFR_AF=0.9191;EUR_AF=0.7813;SAS_AF=0.7393;AA=A|||;VT=SNP
8	4235897	rs17414118	A	C	100	PASS	AC=387;AF=0.0772764;AN=5008;NS=2504;DP=20060;EAS_AF=0.0546;AMR_AF=0.0821;AFR_AF=0.0106;EUR_AF=0.1153;SAS_AF=0.1483;AA=A|||;VT=SNP
8	4236024	rs7004716	C	G	100	PASS	AC=1703;AF=0.340056;AN=5008;NS=2504;DP=19389;EAS_AF=0.4464;AMR_AF=0.3055;AFR_AF=0.146;EUR_AF=0.4602;SAS_AF=0.3937;AA=c|||;VT=SNP
8	4236161	rs11785556	G	C	100	PASS	AC=1099;AF=0.219449;AN=5008;NS=2504;DP=20288;EAS_AF=0.1687;AMR_AF=0.2839;AFR_AF=0.3139;EUR_AF=0.2117;SAS_AF=0.1063;AA=G|||;VT=SNP
8	4236230	rs35799660	G	C	100	PASS	AC=738;AF=0.147364;AN=5008;NS=2504;DP=19946;EAS_AF=0.0754;AMR_AF=0.2695;AFR_AF=0.1573;EUR_AF=0.2137;SAS_AF=0.0532;AA=G|||;VT=SNP
8	4236319	rs34714143	C	T	100	PASS	AC=836;AF=0.166933;AN=5008;NS=2504;DP=18186;EAS_AF=0.0734;AMR_AF=0.268;AFR_AF=0.2345;EUR_AF=0.2127;SAS_AF=0.0532;AA=C|||;VT=SNP
8	4236420	rs1595470	G	C	100	PASS	AC=3948;AF=0.788339;AN=5008;NS=2504;DP=18260;EAS_AF=0.7113;AMR_AF=0.7363;AFR_AF=0.9191;EUR_AF=0.7783;SAS_AF=0.7382;AA=C|||;VT=SNP
8	4236447	rs35326813	G	C	100	PASS	AC=1692;AF=0.337859;AN=5008;NS=2504;DP=18385;EAS_AF=0.2272;AMR_AF=0.3746;AFR_AF=0.5113;EUR_AF=0.3042;SAS_AF=0.226;AA=G|||;VT=SNP
8	4236509	rs58426024	C	G	100	PASS	AC=1282;AF=0.25599;AN=5008;NS=2504;DP=18551;EAS_AF=0.131;AMR_AF=0.3473;AFR_AF=0.2965;EUR_AF=0.3032;SAS_AF=0.2168;AA=C|||;VT=SNP
8	4236535	rs73177309	G	T	100	PASS	AC=124;AF=0.0247604;AN=5008;NS=2504;DP=18768;EAS_AF=0.0556;AMR_AF=0.0317;AFR_AF=0.0038;EUR_AF=0.0308;SAS_AF=0.0102;AA=G|||;VT=SNP
8	4236666	rs35704084	C	T	100	PASS	AC=905;AF=0.180711;AN=5008;NS=2504;DP=18320;EAS_AF=0.0794;AMR_AF=0.2781;AFR_AF=0.2458;EUR_AF=0.2107;SAS_AF=0.0971;AA=C|||;VT=SNP
8	4236694	rs1595469	A	T	100	PASS	AC=3440;AF=0.686901;AN=5008;NS=2504;DP=18547;EAS_AF=0.6597;AMR_AF=0.6873;AFR_AF=0.7005;EUR_AF=0.7644;SAS_AF=0.6166;AA=A|||;VT=SNP
8	4236743	rs1595468	T	C	100	PASS	AC=1704;AF=0.340256;AN=5008;NS=2504;DP=17151;EAS_AF=0.4653;AMR_AF=0.3055;AFR_AF=0.146;EUR_AF=0.4612;SAS_AF=0.3742;AA=T|||;VT=SNP
8	4236904	rs34603935	T	C	100	PASS	AC=1764;AF=0.352236;AN=5008;NS=2504;DP=17294;EAS_AF=0.4474;AMR_AF=0.3127;AFR_AF=0.1876;EUR_AF=0.4612;SAS_AF=0.3926;AA=T|||;VT=SNP
8	4236939	rs62479544	G	A	100	PASS	AC=1701;AF=0.339657;AN=5008;NS=2504;DP=17290;EAS_AF=0.4484;AMR_AF=0.3055;AFR_AF=0.1437;EUR_AF=0.4612;SAS_AF=0.3916;AA=G|||;VT=SNP
8	4237196	rs35413625	C	T	100	PASS	AC=1405;AF=0.280551;AN=5008;NS=2504;DP=16886;EAS_AF=0.123;AMR_AF=0.3689;AFR_AF=0.4138;EUR_AF=0.3032;SAS_AF=0.1769;AA=T|||;VT=SNP
8	4237291	rs17070105	A	G	100	PASS	AC=4032;AF=0.805112;AN=5008;NS=2504;DP=17158;EAS_AF=0.7103;AMR_AF=0.7406;AFR_AF=0.9697;EUR_AF=0.7823;SAS_AF=0.7495;AA=G|||;VT=SNP
8	4237370	rs62479547	T	G	100	PASS	AC=1446;AF=0.288738;AN=5008;NS=2504;DP=17901;EAS_AF=0.1756;AMR_AF=0.2666;AFR_AF=0.1467;EUR_AF=0.4682;SAS_AF=0.4284;AA=T|||;VT=SNP
8	4237446	rs79773137	G	A	100	PASS	AC=309;AF=0.0617013;AN=5008;NS=2504;DP=17260;EAS_AF=0.0526;AMR_AF=0.0692;AFR_AF=0.0045;EUR_AF=0.0895;SAS_AF=0.1145;AA=A|||;VT=SNP
8	4237844	rs79962398	C	T	100	PASS	AC=506;AF=0.101038;AN=5008;NS=2504;DP=19560;EAS_AF=0.0685;AMR_AF=0.2205;AFR_AF=0.087;EUR_AF=0.1223;SAS_AF=0.047;AA=C|||;VT=SNP
8	4238096	rs68093624	G	C	100	PASS	AC=472;AF=0.0942492;AN=5008;NS=2504;DP=18483;EAS_AF=0.0357;AMR_AF=0.0634;AFR_AF=0.2179;EUR_AF=0.0646;SAS_AF=0.0399;AA=G|||;VT=SNP
8	4238139	rs6558872	G	A	100	PASS	AC=2752;AF=0.549521;AN=5008;NS=2504;DP=17623;EAS_AF=0.5724;AMR_AF=0.6196;AFR_AF=0.5696;EUR_AF=0.3956;SAS_AF=0.6074;AA=A|||;VT=SNP
8	4238243	rs6558873	C	A	100	PASS	AC=3826;AF=0.763978;AN=5008;NS=2504;DP=17116;EAS_AF=0.6687;AMR_AF=0.6916;AFR_AF=0.9259;EUR_AF=0.7584;SAS_AF=0.7004;AA=A|||;VT=SNP
8	4238459	rs59425918	C	G	100	PASS	AC=434;AF=0.0866613;AN=5008;NS=2504;DP=14925;EAS_AF=0.0883;AMR_AF=0.0764;AFR_AF=0.0045;EUR_AF=0.0934;SAS_AF=0.1963;AA=c|||;VT=SNP
8	4238494	rs56967787	T	C	100	PASS	AC=431;AF=0.0860623;AN=5008;NS=2504;DP=15364;EAS_AF=0.0853;AMR_AF=0.0764;AFR_AF=0.0045;EUR_AF=0.0934;SAS_AF=0.1963;AA=t|||;VT=SNP
8	4238593	rs58584683	T	C	100	PASS	AC=433;AF=0.0864617;AN=5008;NS=2504;DP=15941;EAS_AF=0.0853;AMR_AF=0.0764;AFR_AF=0.0053;EUR_AF=0.0934;SAS_AF=0.1973;AA=t|||;VT=SNP
8	4238604	rs57777162	G	C	100	PASS	AC=432;AF=0.086262;AN=5008;NS=2504;DP=16326;EAS_AF=0.0853;AMR_AF=0.0764;AFR_AF=0.0045;EUR_AF=0.0934;SAS_AF=0.1973;AA=g|||;VT=SNP
8	4238671	rs59939106	A	C	100	PASS	AC=433;AF=0.0864617;AN=5008;NS=2504;DP=16541;EAS_AF=0.0853;AMR_AF=0.0764;AFR_AF=0.0045;EUR_AF=0.0934;SAS_AF=0.1984;AA=a|||;VT=SNP
8	4238712	rs17070107	C	T	100	PASS	AC=2232;AF=0.445687;AN=5008;NS=2504;DP=16600;EAS_AF=0.5179;AMR_AF=0.4107;AFR_AF=0.3956;EUR_AF=0.339;SAS_AF=0.5736;AA=t|||;VT=SNP
8	4239459	rs57643290	G	C	100	PASS	AC=444;AF=0.0886581;AN=5008;NS=2504;DP=17387;EAS_AF=0.0873;AMR_AF=0.0764;AFR_AF=0.0045;EUR_AF=0.0944;SAS_AF=0.2065;AA=G|||;VT=SNP
8	4239691	rs78599185	T	A	100	PASS	AC=432;AF=0.086262;AN=5008;NS=2504;DP=19959;EAS_AF=0.0843;AMR_AF=0.0764;AFR_AF=0.0045;EUR_AF=0.0934;SAS_AF=0.1984;AA=T|||;VT=SNP
8	4239711	rs6995913	G	C	100	PASS	AC=2053;AF=0.409944;AN=5008;NS=2504;DP=19462;EAS_AF=0.3075;AMR_AF=0.3905;AFR_AF=0.6823;EUR_AF=0.2296;SAS_AF=0.3466;AA=C|||;VT=SNP
8	4239747	rs58469927	A	G	100	PASS	AC=432;AF=0.086262;AN=5008;NS=2504;DP=18839;EAS_AF=0.0843;AMR_AF=0.0764;AFR_AF=0.0045;EUR_AF=0.0934;SAS_AF=0.1984;AA=A|||;VT=SNP
8	4239829	rs17070111	G	C	100	PASS	AC=443;AF=0.0884585;AN=5008;NS=2504;DP=17471;EAS_AF=0.0853;AMR_AF=0.0764;AFR_AF=0.0045;EUR_AF=0.0954;SAS_AF=0.2065;AA=C|||;VT=SNP
8	4239949	rs76393578	T	C	100	PASS	AC=432;AF=0.086262;AN=5008;NS=2504;DP=16873;EAS_AF=0.0843;AMR_AF=0.0764;AFR_AF=0.0045;EUR_AF=0.0934;SAS_AF=0.1984;AA=T|||;VT=SNP
8	4240056	rs76394681	A	G	100	PASS	AC=432;AF=0.086262;AN=5008;NS=2504;DP=17718;EAS_AF=0.0843;AMR_AF=0.0764;AFR_AF=0.0045;EUR_AF=0.0934;SAS_AF=0.1984;AA=A|||;VT=SNP
8	4240098	rs111872665	G	A	100	PASS	AC=432;AF=0.086262;AN=5008;NS=2504;DP=17516;EAS_AF=0.0843;AMR_AF=0.0764;AFR_AF=0.0045;EUR_AF=0.0934;SAS_AF=0.1984;AA=A|||;VT=SNP
8	4240142	rs4875101	C	A	100	PASS	AC=2681;AF=0.535343;AN=5008;NS=2504;DP=18272;EAS_AF=0.5069;AMR_AF=0.6081;AFR_AF=0.7156;EUR_AF=0.3976;SAS_AF=0.411;AA=C|||;VT=SNP
8	4240216	rs6997939	C	G	100	PASS	AC=2107;AF=0.420727;AN=5008;NS=2504;DP=17903;EAS_AF=0.2867;AMR_AF=0.4006;AFR_AF=0.6649;EUR_AF=0.3151;SAS_AF=0.3517;AA=c|||;VT=SNP
8	4240580	rs7001270	G	T	100	PASS	AC=1031;AF=0.205871;AN=5008;NS=2504;DP=18948;EAS_AF=0.124;AMR_AF=0.1326;AFR_AF=0.3185;EUR_AF=0.1054;SAS_AF=0.2935;AA=T|||;VT=SNP
8	4240615	rs79882523	T	C	100	PASS	AC=439;AF=0.0876597;AN=5008;NS=2504;DP=19219;EAS_AF=0.0843;AMR_AF=0.0764;AFR_AF=0.0076;EUR_AF=0.0934;SAS_AF=0.2014;AA=C|||;VT=SNP
8	4240617	rs76515597	A	G	100	PASS	AC=439;AF=0.0876597;AN=5008;NS=2504;DP=19219;EAS_AF=0.0843;AMR_AF=0.0764;AFR_AF=0.0076;EUR_AF=0.0934;SAS_AF=0.2014;AA=A|||;VT=SNP
8	4240643	rs76590276	A	G	100	PASS	AC=437;AF=0.0872604;AN=5008;NS=2504;DP=19099;EAS_AF=0.0853;AMR_AF=0.0764;AFR_AF=0.0076;EUR_AF=0.0934;SAS_AF=0.1984;AA=A|||;VT=SNP
8	4240717	rs78166166	C	T	100	PASS	AC=432;AF=0.086262;AN=5008;NS=2504;DP=19205;EAS_AF=0.0843;AMR_AF=0.0764;AFR_AF=0.0045;EUR_AF=0.0934;SAS_AF=0.1984;AA=T|||;VT=SNP
8	4240723	rs75508245	G	T	100	PASS	AC=432;AF=0.086262;AN=5008;NS=2504;DP=19272;EAS_AF=0.0843;AMR_AF=0.0764;AFR_AF=0.0045;EUR_AF=0.0934;SAS_AF=0.1984;AA=G|||;VT=SNP
8	4240893	rs76228006	A	G	100	PASS	AC=436;AF=0.0870607;AN=5008;NS=2504;DP=18175;EAS_AF=0.0843;AMR_AF=0.0807;AFR_AF=0.0076;EUR_AF=0.0934;SAS_AF=0.1953;AA=G|||;VT=SNP
8	4240899	rs78323114	T	G	100	PASS	AC=429;AF=0.0856629;AN=5008;NS=2504;DP=18188;EAS_AF=0.0843;AMR_AF=0.0764;AFR_AF=0.0045;EUR_AF=0.0934;SAS_AF=0.1953;AA=G|||;VT=SNP
8	4240925	rs7001908	G	C	100	PASS	AC=2066;AF=0.41254;AN=5008;NS=2504;DP=18467;EAS_AF=0.2877;AMR_AF=0.402;AFR_AF=0.6309;EUR_AF=0.3171;SAS_AF=0.3517;AA=C|||;VT=SNP
8	4240940	rs1438211	C	T	100	PASS	AC=3929;AF=0.784545;AN=5008;NS=2504;DP=18664;EAS_AF=0.6558;AMR_AF=0.7147;AFR_AF=0.9365;EUR_AF=0.8161;SAS_AF=0.729;AA=T|||;VT=SNP
8	4240969	rs79643017	C	A	100	PASS	AC=431;AF=0.0860623;AN=5008;NS=2504;DP=18353;EAS_AF=0.0853;AMR_AF=0.0764;AFR_AF=0.0045;EUR_AF=0.0934;SAS_AF=0.1963;AA=A|||;VT=SNP
8	4240976	rs80157254	G	T	100	PASS	AC=430;AF=0.0858626;AN=5008;NS=2504;DP=18235;EAS_AF=0.0843;AMR_AF=0.0764;AFR_AF=0.0045;EUR_AF=0.0934;SAS_AF=0.1963;AA=G|||;VT=SNP
8	4241040	rs79686837	C	G	100	PASS	AC=430;AF=0.0858626;AN=5008;NS=2504;DP=17510;EAS_AF=0.0843;AMR_AF=0.0764;AFR_AF=0.0045;EUR_AF=0.0934;SAS_AF=0.1963;AA=C|||;VT=SNP
8	4241054	rs2163303	C	T	100	PASS	AC=905;AF=0.180711;AN=5008;NS=2504;DP=17196;EAS_AF=0.0704;AMR_AF=0.2896;AFR_AF=0.2738;EUR_AF=0.2117;SAS_AF=0.0593;AA=C|||;VT=SNP
8	4241132	rs1430447	C	T	100	PASS	AC=1689;AF=0.33726;AN=5008;NS=2504;DP=16170;EAS_AF=0.3651;AMR_AF=0.3084;AFR_AF=0.1785;EUR_AF=0.5;SAS_AF=0.3763;AA=C|||;VT=SNP
8	4241151	rs13439862	A	G	100	PASS	AC=591;AF=0.118011;AN=5008;NS=2504;DP=15930;EAS_AF=0.0843;AMR_AF=0.085;AFR_AF=0.1195;EUR_AF=0.0944;SAS_AF=0.1984;AA=G|||;VT=SNP
8	4241236	rs80356451	G	A	100	PASS	AC=430;AF=0.0858626;AN=5008;NS=2504;DP=15357;EAS_AF=0.0843;AMR_AF=0.0764;AFR_AF=0.0045;EUR_AF=0.0934;SAS_AF=0.1963;AA=A|||;VT=SNP
8	4241549	rs76120339	A	C	100	PASS	AC=473;AF=0.0944489;AN=5008;NS=2504;DP=15179;EAS_AF=0.0843;AMR_AF=0.0836;AFR_AF=0.0303;EUR_AF=0.0944;SAS_AF=0.1994;AA=A|||;VT=SNP
8	4241555	rs76523457	G	C	100	PASS	AC=470;AF=0.0938498;AN=5008;NS=2504;DP=15159;EAS_AF=0.0843;AMR_AF=0.0836;AFR_AF=0.0272;EUR_AF=0.0954;SAS_AF=0.1994;AA=G|||;VT=SNP
8	4241752	rs6558874	G	A	100	PASS	AC=3851;AF=0.76897;AN=5008;NS=2504;DP=17314;EAS_AF=0.6815;AMR_AF=0.6974;AFR_AF=0.9297;EUR_AF=0.7565;SAS_AF=0.7055;AA=A|||;VT=SNP
8	4241863	rs74982883	C	G	100	PASS	AC=469;AF=0.0936502;AN=5008;NS=2504;DP=17903;EAS_AF=0.0843;AMR_AF=0.0778;AFR_AF=0.031;EUR_AF=0.0924;SAS_AF=0.2004;AA=G|||;VT=SNP
8	4241878	rs75436187	T	G	100	PASS	AC=640;AF=0.127796;AN=5008;NS=2504;DP=17871;EAS_AF=0.0724;AMR_AF=0.2522;AFR_AF=0.1634;EUR_AF=0.1262;SAS_AF=0.0501;AA=T|||;VT=SNP
8	4242222	rs76665587	C	T	100	PASS	AC=425;AF=0.0848642;AN=5008;NS=2504;DP=18100;EAS_AF=0.0774;AMR_AF=0.0764;AFR_AF=0.0061;EUR_AF=0.0924;SAS_AF=0.1973;AA=C|||;VT=SNP
8	4242323	rs77396788	C	G	100	PASS	AC=440;AF=0.0878594;AN=5008;NS=2504;DP=18770;EAS_AF=0.0843;AMR_AF=0.0807;AFR_AF=0.0098;EUR_AF=0.0934;SAS_AF=0.1963;AA=G|||;VT=SNP
8	4242408	rs112473090	G	C	100	PASS	AC=432;AF=0.086262;AN=5008;NS=2504;DP=18683;EAS_AF=0.0843;AMR_AF=0.0764;AFR_AF=0.0061;EUR_AF=0.0934;SAS_AF=0.1963;AA=G|||;VT=SNP
8	4242424	rs56267226	T	C	100	PASS	AC=1868;AF=0.373003;AN=5008;NS=2504;DP=18814;EAS_AF=0.372;AMR_AF=0.3127;AFR_AF=0.2988;EUR_AF=0.503;SAS_AF=0.3834;AA=T|||;VT=SNP
8	4242450	rs74669197	A	C	100	PASS	AC=473;AF=0.0944489;AN=5008;NS=2504;DP=16591;EAS_AF=0.0853;AMR_AF=0.0836;AFR_AF=0.0295;EUR_AF=0.0944;SAS_AF=0.1994;AA=c|||;VT=SNP
8	4242489	rs78033823	A	C	100	PASS	AC=475;AF=0.0948482;AN=5008;NS=2504;DP=17206;EAS_AF=0.0853;AMR_AF=0.0836;AFR_AF=0.0295;EUR_AF=0.0944;SAS_AF=0.2014;AA=C|||;VT=SNP
8	4242551	rs112534417	G	C	100	PASS	AC=473;AF=0.0944489;AN=5008;NS=2504;DP=18476;EAS_AF=0.0863;AMR_AF=0.0836;AFR_AF=0.0295;EUR_AF=0.0944;SAS_AF=0.1984;AA=C|||;VT=SNP
8	4242552	rs117100741	G	C	100	PASS	AC=434;AF=0.0866613;AN=5008;NS=2504;DP=18436;EAS_AF=0.0863;AMR_AF=0.0764;AFR_AF=0.0068;EUR_AF=0.0934;SAS_AF=0.1953;AA=G|||;VT=SNP
8	4242681	rs113916325	T	G	100	PASS	AC=478;AF=0.0954473;AN=5008;NS=2504;DP=16740;EAS_AF=0.0853;AMR_AF=0.0865;AFR_AF=0.031;EUR_AF=0.0944;SAS_AF=0.2004;AA=T|||;VT=SNP
8	4242730	rs11783998	A	G	100	PASS	AC=3997;AF=0.798123;AN=5008;NS=2504;DP=17030;EAS_AF=0.6776;AMR_AF=0.7205;AFR_AF=0.9622;EUR_AF=0.8181;SAS_AF=0.7352;AA=G|||;VT=SNP
8	4242795	rs1438212	G	A	100	PASS	AC=1344;AF=0.268371;AN=5008;NS=2504;DP=17237;EAS_AF=0.1548;AMR_AF=0.366;AFR_AF=0.2874;EUR_AF=0.2992;SAS_AF=0.2587;AA=A|||;VT=SNP
8	4243247	rs80065894	T	C	100	PASS	AC=526;AF=0.105032;AN=5008;NS=2504;DP=13932;EAS_AF=0.0853;AMR_AF=0.0893;AFR_AF=0.0651;EUR_AF=0.0944;SAS_AF=0.2014;AA=C|||;VT=SNP
8	4243262	rs73658803	A	T	100	PASS	AC=1158;AF=0.23123;AN=5008;NS=2504;DP=14022;EAS_AF=0.1121;AMR_AF=0.1239;AFR_AF=0.4402;EUR_AF=0.0994;SAS_AF=0.2832;AA=T|||;VT=SNP
8	4243327	rs4442167	C	T	100	PASS	AC=763;AF=0.152356;AN=5008;NS=2504;DP=15294;EAS_AF=0.0665;AMR_AF=0.2478;AFR_AF=0.2564;EUR_AF=0.1312;SAS_AF=0.0542;AA=C|||;VT=SNP
8	4243467	rs4360311	G	C	100	PASS	AC=645;AF=0.128794;AN=5008;NS=2504;DP=1919;EAS_AF=0.0685;AMR_AF=0.255;AFR_AF=0.1626;EUR_AF=0.1302;SAS_AF=0.0542;AA=G|||;VT=SNP
8	4243659	rs112938678	G	C	100	PASS	AC=435;AF=0.086861;AN=5008;NS=2504;DP=20405;EAS_AF=0.0833;AMR_AF=0.0807;AFR_AF=0.0045;EUR_AF=0.0944;SAS_AF=0.1984;AA=G|||;VT=SNP
8	4243910	rs7846073	G	C	100	PASS	AC=1919;AF=0.383187;AN=5008;NS=2504;DP=22779;EAS_AF=0.2976;AMR_AF=0.3401;AFR_AF=0.6483;EUR_AF=0.1918;SAS_AF=0.3405;AA=C|||;VT=SNP
8	4244016	rs1430446	T	C	100	PASS	AC=1660;AF=0.33147;AN=5008;NS=2504;DP=23080;EAS_AF=0.3403;AMR_AF=0.2695;AFR_AF=0.2398;EUR_AF=0.4652;SAS_AF=0.3528;AA=T|||;VT=SNP
8	4244220	rs78917572	C	G	100	PASS	AC=688;AF=0.13738;AN=5008;NS=2504;DP=19310;EAS_AF=0.0665;AMR_AF=0.2334;AFR_AF=0.211;EUR_AF=0.1262;SAS_AF=0.0542;AA=C|||;VT=SNP
8	4244228	rs75627799	C	T	100	PASS	AC=897;AF=0.179113;AN=5008;NS=2504;DP=19345;EAS_AF=0.1756;AMR_AF=0.2421;AFR_AF=0.2753;EUR_AF=0.1302;SAS_AF=0.0583;AA=C|||;VT=SNP
8	4244263	rs11785795	T	C	100	PASS	AC=3316;AF=0.662141;AN=5008;NS=2504;DP=18683;EAS_AF=0.5337;AMR_AF=0.5231;AFR_AF=0.7504;EUR_AF=0.7177;SAS_AF=0.7168;AA=T|||;VT=SNP
8	4244283	rs11785119	A	G	100	PASS	AC=2871;AF=0.573283;AN=5008;NS=2504;DP=18092;EAS_AF=0.5694;AMR_AF=0.5893;AFR_AF=0.5393;EUR_AF=0.7217;SAS_AF=0.4591;AA=A|||;VT=SNP
8	4244531	rs7009362	T	C	100	PASS	AC=2354;AF=0.470048;AN=5008;NS=2504;DP=17713;EAS_AF=0.3948;AMR_AF=0.4049;AFR_AF=0.4713;EUR_AF=0.6372;SAS_AF=0.4202;AA=T|||;VT=SNP
8	4244552	rs9657396	T	C	100	PASS	AC=2063;AF=0.411941;AN=5008;NS=2504;DP=17063;EAS_AF=0.3938;AMR_AF=0.3501;AFR_AF=0.329;EUR_AF=0.5915;SAS_AF=0.4018;AA=T|||;VT=SNP
8	4244592	rs6985778	C	G	100	PASS	AC=1252;AF=0.25;AN=5008;NS=2504;DP=16106;EAS_AF=0.1339;AMR_AF=0.1542;AFR_AF=0.4644;EUR_AF=0.1034;SAS_AF=0.2986;AA=G|||;VT=SNP
8	4244993	rs7010039	T	C	100	PASS	AC=2382;AF=0.475639;AN=5008;NS=2504;DP=14529;EAS_AF=0.501;AMR_AF=0.3746;AFR_AF=0.4266;EUR_AF=0.6372;SAS_AF=0.4213;AA=C|||;VT=SNP
8	4245021	rs11136739	G	T	100	PASS	AC=2094;AF=0.418131;AN=5008;NS=2504;DP=13651;EAS_AF=0.3661;AMR_AF=0.3501;AFR_AF=0.3964;EUR_AF=0.5736;SAS_AF=0.3896;AA=G|||;VT=SNP
8	4245311	rs11136740	C	T	100	PASS	AC=2193;AF=0.437899;AN=5008;NS=2504;DP=15153;EAS_AF=0.3681;AMR_AF=0.3703;AFR_AF=0.3949;EUR_AF=0.6342;SAS_AF=0.4141;AA=T|||;VT=SNP
8	4245517	rs4327878	C	G	100	PASS	AC=2720;AF=0.543131;AN=5008;NS=2504;DP=16576;EAS_AF=0.4454;AMR_AF=0.4409;AFR_AF=0.6293;EUR_AF=0.6421;SAS_AF=0.498;AA=C|||;VT=SNP
8	4245580	rs1438213	A	G	100	PASS	AC=2909;AF=0.580871;AN=5008;NS=2504;DP=17278;EAS_AF=0.4613;AMR_AF=0.6225;AFR_AF=0.593;EUR_AF=0.7654;SAS_AF=0.4683;AA=G|||;VT=SNP
8	4245637	rs77105651	C	T	100	PASS	AC=302;AF=0.0603035;AN=5008;NS=2504;DP=16999;EAS_AF=0.0536;AMR_AF=0.0692;AFR_AF=0.0514;EUR_AF=0.0795;SAS_AF=0.0532;AA=C|||;VT=SNP
8	4246008	rs77843589	T	C	100	PASS	AC=371;AF=0.0740815;AN=5008;NS=2504;DP=15962;EAS_AF=0.0972;AMR_AF=0.0519;AFR_AF=0.0023;EUR_AF=0.0527;SAS_AF=0.1851;AA=t|||;VT=SNP
8	4246872	rs12543483	G	C	100	PASS	AC=4032;AF=0.805112;AN=5008;NS=2504;DP=16759;EAS_AF=0.6667;AMR_AF=0.7406;AFR_AF=0.9614;EUR_AF=0.828;SAS_AF=0.7587;AA=C|||;VT=SNP
8	4246903	rs11774916	T	C	100	PASS	AC=1286;AF=0.256789;AN=5008;NS=2504;DP=16770;EAS_AF=0.1944;AMR_AF=0.3963;AFR_AF=0.2148;EUR_AF=0.3151;SAS_AF=0.2188;AA=T|||;VT=SNP
8	4247513	rs1430445	T	C	100	PASS	AC=3790;AF=0.756789;AN=5008;NS=2504;DP=17007;EAS_AF=0.5595;AMR_AF=0.7277;AFR_AF=0.888;EUR_AF=0.8201;SAS_AF=0.7382;AA=T|||;VT=SNP
8	4247780	rs1438214	C	T	100	PASS	AC=1397;AF=0.278954;AN=5008;NS=2504;DP=13364;EAS_AF=0.2768;AMR_AF=0.2233;AFR_AF=0.202;EUR_AF=0.3897;SAS_AF=0.3108;AA=C|||;VT=SNP
8	4247957	rs7832369	C	G	100	PASS	AC=3845;AF=0.767772;AN=5008;NS=2504;DP=12883;EAS_AF=0.631;AMR_AF=0.6945;AFR_AF=0.9561;EUR_AF=0.7584;SAS_AF=0.7157;AA=G|||;VT=SNP
8	4247960	rs7815637	A	T	100	PASS	AC=3845;AF=0.767772;AN=5008;NS=2504;DP=12807;EAS_AF=0.631;AMR_AF=0.6945;AFR_AF=0.9561;EUR_AF=0.7584;SAS_AF=0.7157;AA=T|||;VT=SNP
8	4248236	rs13260803	C	G	100	PASS	AC=1141;AF=0.227835;AN=5008;NS=2504;DP=12002;EAS_AF=0.2302;AMR_AF=0.1916;AFR_AF=0.1006;EUR_AF=0.3519;SAS_AF=0.2955;AA=C|||;VT=SNP
8	4248382	rs74299149	G	A	100	PASS	AC=909;AF=0.18151;AN=5008;NS=2504;DP=16717;EAS_AF=0.1677;AMR_AF=0.3256;AFR_AF=0.1165;EUR_AF=0.1829;SAS_AF=0.18;AA=G|||;VT=SNP
8	4248390	rs9773692	C	A	100	PASS	AC=3845;AF=0.767772;AN=5008;NS=2504;DP=17273;EAS_AF=0.624;AMR_AF=0.7219;AFR_AF=0.9561;EUR_AF=0.7575;SAS_AF=0.7045;AA=A|||;VT=SNP
8	4248561	rs13261698	C	A	100	PASS	AC=3760;AF=0.750799;AN=5008;NS=2504;DP=19927;EAS_AF=0.625;AMR_AF=0.7075;AFR_AF=0.8964;EUR_AF=0.7545;SAS_AF=0.7106;AA=C|||;VT=SNP
8	4248659	rs74979700	A	G	100	PASS	AC=979;AF=0.195487;AN=5008;NS=2504;DP=20515;EAS_AF=0.1687;AMR_AF=0.3386;AFR_AF=0.1536;EUR_AF=0.1928;SAS_AF=0.181;AA=A|||;VT=SNP
8	4248963	rs67198077	T	C	100	PASS	AC=740;AF=0.147764;AN=5008;NS=2504;DP=21816;EAS_AF=0.126;AMR_AF=0.1499;AFR_AF=0.1467;EUR_AF=0.173;SAS_AF=0.1442;AA=T|||;VT=SNP
8	4249074	rs11779254	G	C	100	PASS	AC=2795;AF=0.558107;AN=5008;NS=2504;DP=20936;EAS_AF=0.4563;AMR_AF=0.5231;AFR_AF=0.8828;EUR_AF=0.4125;SAS_AF=0.3988;AA=c|||;VT=SNP
8	4249185	rs12542641	A	G	100	PASS	AC=1155;AF=0.230631;AN=5008;NS=2504;DP=19525;EAS_AF=0.2996;AMR_AF=0.3084;AFR_AF=0.0877;EUR_AF=0.2416;SAS_AF=0.2863;AA=A|||;VT=SNP
8	4249407	rs12545004	G	A	100	PASS	AC=991;AF=0.197883;AN=5008;NS=2504;DP=19780;EAS_AF=0.2986;AMR_AF=0.281;AFR_AF=0.0507;EUR_AF=0.1759;SAS_AF=0.2566;AA=G|||;VT=SNP
8	4249675	rs1816309	C	T	100	PASS	AC=2846;AF=0.568291;AN=5008;NS=2504;DP=18820;EAS_AF=0.5883;AMR_AF=0.6542;AFR_AF=0.7443;EUR_AF=0.3738;SAS_AF=0.4489;AA=T|||;VT=SNP
8	4249723	rs1370733	T	C	100	PASS	AC=1632;AF=0.325879;AN=5008;NS=2504;DP=19946;EAS_AF=0.2044;AMR_AF=0.4092;AFR_AF=0.4803;EUR_AF=0.3091;SAS_AF=0.2004;AA=T|||;VT=SNP
8	4250160	rs55879555	G	A	100	PASS	AC=1151;AF=0.229832;AN=5008;NS=2504;DP=12744;EAS_AF=0.3056;AMR_AF=0.3084;AFR_AF=0.0862;EUR_AF=0.2406;SAS_AF=0.2791;AA=G|||;VT=SNP
8	4250423	rs7829894	G	A	100	PASS	AC=1155;AF=0.230631;AN=5008;NS=2504;DP=11962;EAS_AF=0.3046;AMR_AF=0.3084;AFR_AF=0.0877;EUR_AF=0.2406;SAS_AF=0.2822;AA=G|||;VT=SNP
8	4250427	rs7830890	C	G	100	PASS	AC=1155;AF=0.230631;AN=5008;NS=2504;DP=11868;EAS_AF=0.3046;AMR_AF=0.3084;AFR_AF=0.0877;EUR_AF=0.2406;SAS_AF=0.2822;AA=c|||;VT=SNP
8	4250759	rs7814609	A	T	100	PASS	AC=1339;AF=0.267372;AN=5008;NS=2504;DP=18383;EAS_AF=0.3304;AMR_AF=0.3415;AFR_AF=0.177;EUR_AF=0.2425;SAS_AF=0.2975;AA=A|||;VT=SNP
8	4251019	rs7815034	A	T	100	PASS	AC=1373;AF=0.274161;AN=5008;NS=2504;DP=19868;EAS_AF=0.3591;AMR_AF=0.3458;AFR_AF=0.177;EUR_AF=0.2435;SAS_AF=0.2986;AA=A|||;VT=SNP
8	4251145	rs55924710	A	C	100	PASS	AC=1173;AF=0.234225;AN=5008;NS=2504;DP=18505;EAS_AF=0.3631;AMR_AF=0.3415;AFR_AF=0.0212;EUR_AF=0.2465;SAS_AF=0.3006;AA=A|||;VT=SNP
8	4251203	rs56162145	A	G	100	PASS	AC=1206;AF=0.240815;AN=5008;NS=2504;DP=19570;EAS_AF=0.3552;AMR_AF=0.3386;AFR_AF=0.0575;EUR_AF=0.2455;SAS_AF=0.2965;AA=a|||;VT=SNP
8	4251284	rs11988906	A	G	100	PASS	AC=3170;AF=0.632987;AN=5008;NS=2504;DP=20322;EAS_AF=0.6329;AMR_AF=0.7118;AFR_AF=0.8177;EUR_AF=0.4622;SAS_AF=0.5031;AA=G|||;VT=SNP
8	4252508	rs1430443	G	C	100	PASS	AC=1194;AF=0.238419;AN=5008;NS=2504;DP=19911;EAS_AF=0.3611;AMR_AF=0.3271;AFR_AF=0.0756;EUR_AF=0.2237;SAS_AF=0.2843;AA=G|||;VT=SNP
8	4252733	rs72624079	T	A	100	PASS	AC=541;AF=0.108027;AN=5008;NS=2504;DP=18607;EAS_AF=0.1032;AMR_AF=0.0533;AFR_AF=0.1641;EUR_AF=0.0487;SAS_AF=0.137;AA=T|||;VT=SNP
8	4252978	rs77924030	G	A	100	PASS	AC=856;AF=0.170927;AN=5008;NS=2504;DP=16541;EAS_AF=0.1974;AMR_AF=0.0879;AFR_AF=0.2988;EUR_AF=0.0577;SAS_AF=0.1462;AA=A|||;VT=SNP
8	4252979	rs76606245	C	T	100	PASS	AC=857;AF=0.171126;AN=5008;NS=2504;DP=16582;EAS_AF=0.1974;AMR_AF=0.0879;AFR_AF=0.2995;EUR_AF=0.0577;SAS_AF=0.1462;AA=T|||;VT=SNP
8	4252986	rs34598031	A	G	100	PASS	AC=567;AF=0.113219;AN=5008;NS=2504;DP=16298;EAS_AF=0.1022;AMR_AF=0.0663;AFR_AF=0.1679;EUR_AF=0.0577;SAS_AF=0.1411;AA=A|||;VT=SNP
8	4253396	rs72624080	C	G	100	PASS	AC=534;AF=0.106629;AN=5008;NS=2504;DP=17224;EAS_AF=0.1032;AMR_AF=0.0576;AFR_AF=0.1626;EUR_AF=0.0477;SAS_AF=0.1299;AA=C|||;VT=SNP
8	4253449	rs7844370	G	C	100	PASS	AC=1161;AF=0.231829;AN=5008;NS=2504;DP=17068;EAS_AF=0.2093;AMR_AF=0.1095;AFR_AF=0.503;EUR_AF=0.0586;SAS_AF=0.1534;AA=C|||;VT=SNP
8	4253551	rs72624081	T	C	100	PASS	AC=553;AF=0.110423;AN=5008;NS=2504;DP=16837;EAS_AF=0.1032;AMR_AF=0.0605;AFR_AF=0.1687;EUR_AF=0.0497;SAS_AF=0.137;AA=C|||;VT=SNP
8	4253889	rs73177353	T	C	100	PASS	AC=1175;AF=0.234625;AN=5008;NS=2504;DP=17143;EAS_AF=0.376;AMR_AF=0.33;AFR_AF=0.0212;EUR_AF=0.2326;SAS_AF=0.3119;AA=T|||;VT=SNP
8	4254058	rs62480974	G	C	100	PASS	AC=314;AF=0.0626997;AN=5008;NS=2504;DP=20519;EAS_AF=0.0952;AMR_AF=0.0346;AFR_AF=0.1324;EUR_AF=0.0099;SAS_AF=0.0092;AA=C|||;VT=SNP
8	4254203	rs2406692	T	G	100	PASS	AC=710;AF=0.141773;AN=5008;NS=2504;DP=18263;EAS_AF=0.0625;AMR_AF=0.2709;AFR_AF=0.1838;EUR_AF=0.1461;SAS_AF=0.0706;AA=T|||;VT=SNP
8	4254211	rs2164890	C	T	100	PASS	AC=2469;AF=0.493011;AN=5008;NS=2504;DP=18463;EAS_AF=0.4623;AMR_AF=0.5879;AFR_AF=0.6498;EUR_AF=0.3738;SAS_AF=0.3681;AA=T|||;VT=SNP
8	4254475	rs4260910	C	T	100	PASS	AC=1092;AF=0.218051;AN=5008;NS=2504;DP=18127;EAS_AF=0.3452;AMR_AF=0.2983;AFR_AF=0.0212;EUR_AF=0.2286;SAS_AF=0.2853;AA=C|||;VT=SNP
8	4254789	rs73177356	C	G	100	PASS	AC=1101;AF=0.219848;AN=5008;NS=2504;DP=16838;EAS_AF=0.3472;AMR_AF=0.2896;AFR_AF=0.0204;EUR_AF=0.2396;SAS_AF=0.2883;AA=C|||;VT=SNP
8	4255649	rs11780778	G	C	100	PASS	AC=1425;AF=0.284545;AN=5008;NS=2504;DP=17155;EAS_AF=0.2063;AMR_AF=0.353;AFR_AF=0.3389;EUR_AF=0.3082;SAS_AF=0.2188;AA=G|||;VT=SNP
8	4256236	rs6990959	C	T	100	PASS	AC=620;AF=0.123802;AN=5008;NS=2504;DP=15616;EAS_AF=0.0823;AMR_AF=0.0461;AFR_AF=0.3684;EUR_AF=0.0109;SAS_AF=0.0072;AA=T|||;VT=SNP
8	4256259	rs35567863	G	T	100	PASS	AC=270;AF=0.0539137;AN=5008;NS=2504;DP=16115;EAS_AF=0.0089;AMR_AF=0.0807;AFR_AF=0.0053;EUR_AF=0.171;SAS_AF=0.0266;AA=G|||;VT=SNP
8	4256265	rs34770053	T	A	100	PASS	AC=1496;AF=0.298722;AN=5008;NS=2504;DP=16332;EAS_AF=0.1359;AMR_AF=0.4135;AFR_AF=0.3374;EUR_AF=0.3946;SAS_AF=0.2342;AA=T|||;VT=SNP
8	4256583	rs75829722	G	A	100	PASS	AC=331;AF=0.0660942;AN=5008;NS=2504;DP=16555;EAS_AF=0.002;AMR_AF=0.1686;AFR_AF=0.0076;EUR_AF=0.1531;SAS_AF=0.0491;AA=G|||;VT=SNP
8	4256637	rs11992667	G	C	100	PASS	AC=750;AF=0.14976;AN=5008;NS=2504;DP=17191;EAS_AF=0.0506;AMR_AF=0.2435;AFR_AF=0.2322;EUR_AF=0.164;SAS_AF=0.0593;AA=G|||;VT=SNP
8	4256707	rs1866273	A	T	100	PASS	AC=3243;AF=0.647564;AN=5008;NS=2504;DP=17122;EAS_AF=0.621;AMR_AF=0.7752;AFR_AF=0.612;EUR_AF=0.6948;SAS_AF=0.5838;AA=T|||;VT=SNP
8	4257199	rs13270991	T	G	100	PASS	AC=841;AF=0.167931;AN=5008;NS=2504;DP=18048;EAS_AF=0.1181;AMR_AF=0.1643;AFR_AF=0.1989;EUR_AF=0.2087;SAS_AF=0.138;AA=t|||;VT=SNP
8	4257256	rs1438210	C	T	100	PASS	AC=3589;AF=0.716653;AN=5008;NS=2504;DP=18556;EAS_AF=0.6548;AMR_AF=0.804;AFR_AF=0.8366;EUR_AF=0.6938;SAS_AF=0.5798;AA=T|||;VT=SNP
8	4257291	rs1864517	C	A	100	PASS	AC=2159;AF=0.43111;AN=5008;NS=2504;DP=18607;EAS_AF=0.4236;AMR_AF=0.2464;AFR_AF=0.6339;EUR_AF=0.3151;SAS_AF=0.4151;AA=A|||;VT=SNP
8	4258091	rs1430448	C	A	100	PASS	AC=3214;AF=0.641773;AN=5008;NS=2504;DP=16938;EAS_AF=0.5258;AMR_AF=0.7262;AFR_AF=0.8298;EUR_AF=0.5368;SAS_AF=0.5552;AA=A|||;VT=SNP
8	4258195	rs1430449	C	T	100	PASS	AC=866;AF=0.172923;AN=5008;NS=2504;DP=16955;EAS_AF=0.0625;AMR_AF=0.232;AFR_AF=0.2731;EUR_AF=0.1879;SAS_AF=0.0941;AA=T|||;VT=SNP
8	4259048	rs7006904	C	T	100	PASS	AC=3625;AF=0.723842;AN=5008;NS=2504;DP=16683;EAS_AF=0.8373;AMR_AF=0.6499;AFR_AF=0.6589;EUR_AF=0.7326;SAS_AF=0.7382;AA=T|||;VT=SNP
8	4259234	rs10503260	T	A	100	PASS	AC=585;AF=0.116813;AN=5008;NS=2504;DP=18863;EAS_AF=0.249;AMR_AF=0.0807;AFR_AF=0.0098;EUR_AF=0.1213;SAS_AF=0.1462;AA=T|||;VT=SNP
8	4259549	rs60996276	G	A	100	PASS	AC=1877;AF=0.3748;AN=5008;NS=2504;DP=19493;EAS_AF=0.1825;AMR_AF=0.3429;AFR_AF=0.7103;EUR_AF=0.2634;SAS_AF=0.2566;AA=A|||;VT=SNP
8	4260556	rs6988291	C	T	100	PASS	AC=3121;AF=0.623203;AN=5008;NS=2504;DP=12809;EAS_AF=0.4663;AMR_AF=0.6816;AFR_AF=0.8207;EUR_AF=0.5736;SAS_AF=0.5276;AA=T|||;VT=SNP
8	4260936	rs80345415	G	C	100	PASS	AC=69;AF=0.013778;AN=5008;NS=2504;DP=19026;EAS_AF=0.0268;AMR_AF=0.0144;AFR_AF=0;EUR_AF=0.0209;SAS_AF=0.0112;AA=G|||;VT=SNP
8	4261060	rs13267484	A	T	100	PASS	AC=1220;AF=0.24361;AN=5008;NS=2504;DP=19748;EAS_AF=0.0655;AMR_AF=0.3026;AFR_AF=0.4546;EUR_AF=0.2346;SAS_AF=0.1094;AA=T|||;VT=SNP
8	4261196	rs77955421	C	G	100	PASS	AC=963;AF=0.192292;AN=5008;NS=2504;DP=21157;EAS_AF=0.0635;AMR_AF=0.2478;AFR_AF=0.3253;EUR_AF=0.1899;SAS_AF=0.1084;AA=C|||;VT=SNP
8	4261646	rs73177363	G	A	100	PASS	AC=75;AF=0.014976;AN=5008;NS=2504;DP=17667;EAS_AF=0.0258;AMR_AF=0.0159;AFR_AF=0.0045;EUR_AF=0.0239;SAS_AF=0.0082;AA=G|||;VT=SNP
8	4261773	rs79483801	G	C	100	PASS	AC=217;AF=0.0433307;AN=5008;NS=2504;DP=16472;EAS_AF=0.0417;AMR_AF=0.0317;AFR_AF=0.0015;EUR_AF=0.0368;SAS_AF=0.1166;AA=G|||;VT=SNP
8	4261786	rs7845980	T	A	100	PASS	AC=1582;AF=0.315895;AN=5008;NS=2504;DP=16364;EAS_AF=0.2698;AMR_AF=0.4063;AFR_AF=0.3169;EUR_AF=0.3598;SAS_AF=0.2526;AA=T|||;VT=SNP
8	4262050	rs57043821	C	T	100	PASS	AC=929;AF=0.185503;AN=5008;NS=2504;DP=12882;EAS_AF=0.2044;AMR_AF=0.2262;AFR_AF=0.0363;EUR_AF=0.2624;SAS_AF=0.2597;AA=C|||;VT=SNP
8	4262498	rs79270680	A	G	100	PASS	AC=240;AF=0.0479233;AN=5008;NS=2504;DP=16176;EAS_AF=0.0595;AMR_AF=0.0331;AFR_AF=0.0008;EUR_AF=0.0378;SAS_AF=0.1207;AA=A|||;VT=SNP
8	4262526	rs7828233	G	A	100	PASS	AC=4125;AF=0.823682;AN=5008;NS=2504;DP=16224;EAS_AF=0.9335;AMR_AF=0.6758;AFR_AF=0.7481;EUR_AF=0.8111;SAS_AF=0.9305;AA=A|||;VT=SNP
8	4262553	rs11995502	T	C	100	PASS	AC=214;AF=0.0427316;AN=5008;NS=2504;DP=17042;EAS_AF=0.0159;AMR_AF=0.0173;AFR_AF=0.0809;EUR_AF=0.0149;SAS_AF=0.0654;AA=T|||;VT=SNP
8	4262828	rs73177366	C	T	100	PASS	AC=967;AF=0.193091;AN=5008;NS=2504;DP=18275;EAS_AF=0.2331;AMR_AF=0.2781;AFR_AF=0.0166;EUR_AF=0.2604;SAS_AF=0.2607;AA=C|||;VT=SNP
8	4263021	rs76020747	A	C	100	PASS	AC=209;AF=0.0417332;AN=5008;NS=2504;DP=17708;EAS_AF=0.0159;AMR_AF=0.0159;AFR_AF=0.0847;EUR_AF=0.0129;SAS_AF=0.0583;AA=A|||;VT=SNP
8	4263108	rs28591586	G	C	100	PASS	AC=2302;AF=0.459665;AN=5008;NS=2504;DP=19754;EAS_AF=0.4345;AMR_AF=0.4467;AFR_AF=0.6044;EUR_AF=0.34;SAS_AF=0.4223;AA=C|||;VT=SNP
8	4263342	rs28367292	T	C	100	PASS	AC=911;AF=0.181909;AN=5008;NS=2504;DP=18977;EAS_AF=0.244;AMR_AF=0.1268;AFR_AF=0.1558;EUR_AF=0.1849;SAS_AF=0.1892;AA=T|||;VT=SNP
8	4263579	rs17336043	G	A	100	PASS	AC=837;AF=0.167133;AN=5008;NS=2504;DP=19038;EAS_AF=0.2063;AMR_AF=0.1081;AFR_AF=0.1528;EUR_AF=0.173;SAS_AF=0.182;AA=G|||;VT=SNP
8	4263773	rs76194583	C	T	100	PASS	AC=96;AF=0.0191693;AN=5008;NS=2504;DP=18504;EAS_AF=0.0149;AMR_AF=0.0101;AFR_AF=0.0113;EUR_AF=0.0119;SAS_AF=0.0481;AA=C|||;VT=SNP
8	4263916	rs11992011	T	G	100	PASS	AC=214;AF=0.0427316;AN=5008;NS=2504;DP=18484;EAS_AF=0.0149;AMR_AF=0.0331;AFR_AF=0.0703;EUR_AF=0.0239;SAS_AF=0.0603;AA=T|||;VT=SNP
8	4264259	rs58030887	G	A	100	PASS	AC=514;AF=0.102636;AN=5008;NS=2504;DP=19682;EAS_AF=0.0754;AMR_AF=0.0389;AFR_AF=0.1747;EUR_AF=0.0596;SAS_AF=0.1227;AA=G|||;VT=SNP
8	4264422	rs57264023	G	A	100	PASS	AC=515;AF=0.102835;AN=5008;NS=2504;DP=20762;EAS_AF=0.0754;AMR_AF=0.0389;AFR_AF=0.1747;EUR_AF=0.0616;SAS_AF=0.1217;AA=G|||;VT=SNP
8	4264539	rs7837956	G	A	100	PASS	AC=3901;AF=0.778954;AN=5008;NS=2504;DP=18664;EAS_AF=0.9167;AMR_AF=0.6816;AFR_AF=0.6558;EUR_AF=0.8072;SAS_AF=0.8436;AA=A|||;VT=SNP
8	4264676	rs7838113	G	A	100	PASS	AC=3820;AF=0.76278;AN=5008;NS=2504;DP=17444;EAS_AF=0.8304;AMR_AF=0.6614;AFR_AF=0.6611;EUR_AF=0.8032;SAS_AF=0.8609;AA=A|||;VT=SNP
8	4265366	rs74318770	T	G	100	PASS	AC=273;AF=0.0545128;AN=5008;NS=2504;DP=18030;EAS_AF=0.0714;AMR_AF=0.0346;AFR_AF=0.0144;EUR_AF=0.0368;SAS_AF=0.1237;AA=T|||;VT=SNP
8	4265397	rs10089026	A	G	100	PASS	AC=968;AF=0.193291;AN=5008;NS=2504;DP=18395;EAS_AF=0.2738;AMR_AF=0.1643;AFR_AF=0.0378;EUR_AF=0.2614;SAS_AF=0.271;AA=A|||;VT=SNP
8	4265480	rs79267177	A	C	100	PASS	AC=410;AF=0.081869;AN=5008;NS=2504;DP=17119;EAS_AF=0.0724;AMR_AF=0.0418;AFR_AF=0.118;EUR_AF=0.0378;SAS_AF=0.1166;AA=A|||;VT=SNP
8	4265754	rs7831167	T	C	100	PASS	AC=762;AF=0.152157;AN=5008;NS=2504;DP=18396;EAS_AF=0.246;AMR_AF=0.0663;AFR_AF=0.1634;EUR_AF=0.0755;SAS_AF=0.18;AA=T|||;VT=SNP
8	4265784	rs6558876	T	C	100	PASS	AC=1943;AF=0.387979;AN=5008;NS=2504;DP=17354;EAS_AF=0.3304;AMR_AF=0.4438;AFR_AF=0.3094;EUR_AF=0.4414;SAS_AF=0.4591;AA=T|||;VT=SNP
8	4266162	rs13264886	A	G	100	PASS	AC=601;AF=0.120008;AN=5008;NS=2504;DP=17251;EAS_AF=0.1389;AMR_AF=0.1196;AFR_AF=0.0416;EUR_AF=0.1759;SAS_AF=0.1493;AA=T|||;VT=SNP
8	4266274	rs17070157	G	C	100	PASS	AC=727;AF=0.145168;AN=5008;NS=2504;DP=16537;EAS_AF=0.2411;AMR_AF=0.0504;AFR_AF=0.1536;EUR_AF=0.0696;SAS_AF=0.18;AA=G|||;VT=SNP
8	4266510	rs76296140	C	T	100	PASS	AC=788;AF=0.157348;AN=5008;NS=2504;DP=16994;EAS_AF=0.0556;AMR_AF=0.255;AFR_AF=0.2337;EUR_AF=0.1819;SAS_AF=0.0644;AA=C|||;VT=SNP
8	4266769	rs7814568	C	T	100	PASS	AC=3717;AF=0.742212;AN=5008;NS=2504;DP=18670;EAS_AF=0.9266;AMR_AF=0.7104;AFR_AF=0.4781;EUR_AF=0.8012;SAS_AF=0.8712;AA=T|||;VT=SNP
8	4267338	rs2915066	T	C	100	PASS	AC=183;AF=0.0365415;AN=5008;NS=2504;DP=17820;EAS_AF=0.0169;AMR_AF=0.0144;AFR_AF=0.0673;EUR_AF=0.0109;SAS_AF=0.0573;AA=T|||;VT=SNP
8	4267585	rs142356977	C	T	100	PASS	AC=85;AF=0.0169728;AN=5008;NS=2504;DP=17147;EAS_AF=0.0169;AMR_AF=0.0086;AFR_AF=0.0015;EUR_AF=0.0099;SAS_AF=0.0511;AA=C|||;VT=SNP
8	4267960	rs79890726	G	A	100	PASS	AC=324;AF=0.0646965;AN=5008;NS=2504;DP=16566;EAS_AF=0.0744;AMR_AF=0.0418;AFR_AF=0.0219;EUR_AF=0.0696;SAS_AF=0.1237;AA=G|||;VT=SNP
8	4268070	rs74751786	A	G	100	PASS	AC=131;AF=0.0261581;AN=5008;NS=2504;DP=16884;EAS_AF=0.0437;AMR_AF=0.0231;AFR_AF=0.0204;EUR_AF=0.0249;SAS_AF=0.0194;AA=A|||;VT=SNP
8	4268169	rs2918046	A	G	100	PASS	AC=244;AF=0.048722;AN=5008;NS=2504;DP=16862;EAS_AF=0.0238;AMR_AF=0.0187;AFR_AF=0.0862;EUR_AF=0.0129;SAS_AF=0.0818;AA=G|||;VT=SNP
8	4268462	rs13258111	T	C	100	PASS	AC=1096;AF=0.21885;AN=5008;NS=2504;DP=17683;EAS_AF=0.2748;AMR_AF=0.1311;AFR_AF=0.2648;EUR_AF=0.1849;SAS_AF=0.1963;AA=T|||;VT=SNP
8	4268880	rs17336085	C	G	100	PASS	AC=998;AF=0.199281;AN=5008;NS=2504;DP=15629;EAS_AF=0.1875;AMR_AF=0.3012;AFR_AF=0.0265;EUR_AF=0.2664;SAS_AF=0.3037;AA=C|||;VT=SNP
8	4269682	rs57348279	G	C	100	PASS	AC=1105;AF=0.220647;AN=5008;NS=2504;DP=19661;EAS_AF=0.251;AMR_AF=0.3156;AFR_AF=0.0257;EUR_AF=0.2734;SAS_AF=0.3313;AA=G|||;VT=SNP
8	4269777	rs10092807	G	T	100	PASS	AC=909;AF=0.18151;AN=5008;NS=2504;DP=18530;EAS_AF=0.2629;AMR_AF=0.1643;AFR_AF=0.034;EUR_AF=0.2664;SAS_AF=0.2219;AA=G|||;VT=SNP
8	4269888	rs10093806	C	G	100	PASS	AC=913;AF=0.182308;AN=5008;NS=2504;DP=17895;EAS_AF=0.2698;AMR_AF=0.1657;AFR_AF=0.0151;EUR_AF=0.2674;SAS_AF=0.2423;AA=C|||;VT=SNP
8	4270228	rs1154037	T	C	100	PASS	AC=304;AF=0.0607029;AN=5008;NS=2504;DP=18487;EAS_AF=0.0139;AMR_AF=0.0259;AFR_AF=0.0953;EUR_AF=0.0477;SAS_AF=0.1002;AA=T|||;VT=SNP
8	4270356	rs10503262	A	C	100	PASS	AC=930;AF=0.185703;AN=5008;NS=2504;DP=17458;EAS_AF=0.2728;AMR_AF=0.1671;AFR_AF=0.0371;EUR_AF=0.2664;SAS_AF=0.227;AA=A|||;VT=SNP
8	4270408	rs13270357	A	T	100	PASS	AC=2500;AF=0.499201;AN=5008;NS=2504;DP=17202;EAS_AF=0.7063;AMR_AF=0.3761;AFR_AF=0.3949;EUR_AF=0.499;SAS_AF=0.5143;AA=T|||;VT=SNP
8	4270582	rs13269685	C	T	100	PASS	AC=1581;AF=0.315695;AN=5008;NS=2504;DP=19753;EAS_AF=0.4206;AMR_AF=0.2291;AFR_AF=0.3525;EUR_AF=0.2376;SAS_AF=0.2996;AA=T|||;VT=SNP
8	4270840	rs79129236	G	A	100	PASS	AC=865;AF=0.172724;AN=5008;NS=2504;DP=17267;EAS_AF=0.245;AMR_AF=0.1628;AFR_AF=0.0371;EUR_AF=0.2624;SAS_AF=0.1963;AA=G|||;VT=SNP
8	4271213	rs1217651	G	A	100	PASS	AC=3835;AF=0.765775;AN=5008;NS=2504;DP=18980;EAS_AF=0.9425;AMR_AF=0.7219;AFR_AF=0.5008;EUR_AF=0.8121;SAS_AF=0.9254;AA=A|||;VT=SNP
8	4271758	rs67435161	G	C	100	PASS	AC=892;AF=0.178115;AN=5008;NS=2504;DP=17210;EAS_AF=0.256;AMR_AF=0.1297;AFR_AF=0.1233;EUR_AF=0.1819;SAS_AF=0.2025;AA=G|||;VT=SNP
8	4271843	rs56181019	G	C	100	PASS	AC=360;AF=0.071885;AN=5008;NS=2504;DP=16726;EAS_AF=0.1002;AMR_AF=0.0562;AFR_AF=0.0212;EUR_AF=0.0596;SAS_AF=0.135;AA=G|||;VT=SNP
8	4271845	rs1154039	A	C	100	PASS	AC=196;AF=0.0391374;AN=5008;NS=2504;DP=16728;EAS_AF=0.0079;AMR_AF=0.0159;AFR_AF=0.0719;EUR_AF=0.0129;SAS_AF=0.0706;AA=A|||;VT=SNP
8	4271912	rs35516630	T	C	100	PASS	AC=942;AF=0.188099;AN=5008;NS=2504;DP=17016;EAS_AF=0.2679;AMR_AF=0.134;AFR_AF=0.1316;EUR_AF=0.1909;SAS_AF=0.2178;AA=T|||;VT=SNP
8	4272581	rs13262986	T	C	100	PASS	AC=965;AF=0.192692;AN=5008;NS=2504;DP=20930;EAS_AF=0.2966;AMR_AF=0.1326;AFR_AF=0.1263;EUR_AF=0.1918;SAS_AF=0.2188;AA=T|||;VT=SNP
8	4272688	rs76106383	C	A	100	PASS	AC=843;AF=0.168331;AN=5008;NS=2504;DP=17585;EAS_AF=0.2431;AMR_AF=0.1412;AFR_AF=0.0356;EUR_AF=0.2565;SAS_AF=0.1994;AA=C|||;VT=SNP
8	4272689	rs1217529	T	G	100	PASS	AC=568;AF=0.113419;AN=5008;NS=2504;DP=17546;EAS_AF=0.1062;AMR_AF=0.0778;AFR_AF=0.1051;EUR_AF=0.0775;SAS_AF=0.1943;AA=T|||;VT=SNP
8	4272709	rs59958661	G	C	100	PASS	AC=873;AF=0.174321;AN=5008;NS=2504;DP=17107;EAS_AF=0.2827;AMR_AF=0.1268;AFR_AF=0.0749;EUR_AF=0.1889;SAS_AF=0.2157;AA=G|||;VT=SNP
8	4273172	rs13278687	G	C	100	PASS	AC=926;AF=0.184904;AN=5008;NS=2504;DP=21315;EAS_AF=0.2808;AMR_AF=0.1311;AFR_AF=0.1248;EUR_AF=0.1889;SAS_AF=0.2014;AA=G|||;VT=SNP
8	4273317	rs13279162	G	A	100	PASS	AC=930;AF=0.185703;AN=5008;NS=2504;DP=22963;EAS_AF=0.2738;AMR_AF=0.1311;AFR_AF=0.1218;EUR_AF=0.1899;SAS_AF=0.2157;AA=G|||;VT=SNP
8	4273723	rs80083046	C	A	100	PASS	AC=169;AF=0.033746;AN=5008;NS=2504;DP=16076;EAS_AF=0.0317;AMR_AF=0.0202;AFR_AF=0.0182;EUR_AF=0.0179;SAS_AF=0.0828;AA=C|||;VT=SNP
8	4273872	rs3931852	C	T	100	PASS	AC=3486;AF=0.696086;AN=5008;NS=2504;DP=13593;EAS_AF=0.9266;AMR_AF=0.6657;AFR_AF=0.4274;EUR_AF=0.7316;SAS_AF=0.8067;AA=T|||;VT=SNP
8	4274481	rs11985089	G	C	100	PASS	AC=974;AF=0.194489;AN=5008;NS=2504;DP=14672;EAS_AF=0.2302;AMR_AF=0.1182;AFR_AF=0.2073;EUR_AF=0.1779;SAS_AF=0.2117;AA=G|||;VT=SNP
8	4274688	rs13265078	A	T	100	PASS	AC=910;AF=0.181709;AN=5008;NS=2504;DP=16380;EAS_AF=0.2212;AMR_AF=0.1282;AFR_AF=0.1483;EUR_AF=0.2058;SAS_AF=0.1994;AA=A|||;VT=SNP
8	4274769	rs11993264	C	T	100	PASS	AC=1055;AF=0.210663;AN=5008;NS=2504;DP=15949;EAS_AF=0.0516;AMR_AF=0.2695;AFR_AF=0.4312;EUR_AF=0.1869;SAS_AF=0.0593;AA=C|||;VT=SNP
8	4274957	rs1658815	C	T	100	PASS	AC=3792;AF=0.757188;AN=5008;NS=2504;DP=13836;EAS_AF=0.9474;AMR_AF=0.7017;AFR_AF=0.4743;EUR_AF=0.8091;SAS_AF=0.9294;AA=T|||;VT=SNP
8	4275046	rs67965769	A	C	100	PASS	AC=325;AF=0.0648962;AN=5008;NS=2504;DP=14971;EAS_AF=0.0913;AMR_AF=0.062;AFR_AF=0.0567;EUR_AF=0.0258;SAS_AF=0.091;AA=A|||;VT=SNP
8	4275286	rs79499648	T	C	100	PASS	AC=157;AF=0.0313498;AN=5008;NS=2504;DP=14389;EAS_AF=0.002;AMR_AF=0.036;AFR_AF=0.003;EUR_AF=0.0845;SAS_AF=0.0419;AA=T|||;VT=SNP
8	4275392	rs1238056	T	G	100	PASS	AC=4414;AF=0.88139;AN=5008;NS=2504;DP=16526;EAS_AF=0.9435;AMR_AF=0.7939;AFR_AF=0.9259;EUR_AF=0.8519;SAS_AF=0.8497;AA=G|||;VT=SNP
8	4275415	rs78586664	A	G	100	PASS	AC=649;AF=0.129593;AN=5008;NS=2504;DP=16436;EAS_AF=0.0337;AMR_AF=0.134;AFR_AF=0.1952;EUR_AF=0.1064;SAS_AF=0.1605;AA=A|||;VT=SNP
8	4275638	rs1438193	G	A	100	PASS	AC=1879;AF=0.3752;AN=5008;NS=2504;DP=16305;EAS_AF=0.4256;AMR_AF=0.3948;AFR_AF=0.3593;EUR_AF=0.3449;SAS_AF=0.362;AA=G|||;VT=SNP
8	4275735	rs17070221	A	C	100	PASS	AC=908;AF=0.18131;AN=5008;NS=2504;DP=17731;EAS_AF=0.2411;AMR_AF=0.1138;AFR_AF=0.1619;EUR_AF=0.1839;SAS_AF=0.1912;AA=a|||;VT=SNP
8	4275882	rs76091103	C	T	100	PASS	AC=619;AF=0.123602;AN=5008;NS=2504;DP=17000;EAS_AF=0.1875;AMR_AF=0.0677;AFR_AF=0.1702;EUR_AF=0.0726;SAS_AF=0.0869;AA=T|||;VT=SNP
8	4275981	rs7816189	A	C	100	PASS	AC=1652;AF=0.329872;AN=5008;NS=2504;DP=16734;EAS_AF=0.1607;AMR_AF=0.3184;AFR_AF=0.5098;EUR_AF=0.3648;SAS_AF=0.2331;AA=A|||;VT=SNP
8	4276126	rs1658816	C	T	100	PASS	AC=3242;AF=0.647364;AN=5008;NS=2504;DP=19974;EAS_AF=0.6567;AMR_AF=0.6427;AFR_AF=0.7405;EUR_AF=0.6988;SAS_AF=0.4622;AA=T|||;VT=SNP
8	4276230	rs1237298	C	A	100	PASS	AC=931;AF=0.185903;AN=5008;NS=2504;DP=1489;EAS_AF=0.0734;AMR_AF=0.1729;AFR_AF=0.3752;EUR_AF=0.0974;SAS_AF=0.1462;AA=a|||;VT=SNP
8	4276270	rs11136742	C	T	100	PASS	AC=712;AF=0.142173;AN=5008;NS=2504;DP=9045;EAS_AF=0.004;AMR_AF=0.1369;AFR_AF=0.2481;EUR_AF=0.2157;SAS_AF=0.0695;AA=T|||;VT=SNP
8	4276303	rs17414411	T	C	100	PASS	AC=271;AF=0.0541134;AN=5008;NS=2504;DP=14378;EAS_AF=0.006;AMR_AF=0.0663;AFR_AF=0.0083;EUR_AF=0.1581;SAS_AF=0.0501;AA=T|||;VT=SNP
8	4276350	rs76164039	C	T	100	PASS	AC=223;AF=0.0445288;AN=5008;NS=2504;DP=19357;EAS_AF=0.003;AMR_AF=0.036;AFR_AF=0.0469;EUR_AF=0.0616;SAS_AF=0.0726;AA=C|||;VT=SNP
8	4276379	rs17070226	T	C	100	PASS	AC=351;AF=0.0700879;AN=5008;NS=2504;DP=19947;EAS_AF=0.0069;AMR_AF=0.0706;AFR_AF=0.0567;EUR_AF=0.1581;SAS_AF=0.0624;AA=t|||;VT=SNP
8	4276579	rs11783587	C	T	100	PASS	AC=610;AF=0.121805;AN=5008;NS=2504;DP=19274;EAS_AF=0.1349;AMR_AF=0.1585;AFR_AF=0.0113;EUR_AF=0.2247;SAS_AF=0.1258;AA=C|||;VT=SNP
8	4276719	rs17070231	A	G	100	PASS	AC=354;AF=0.0706869;AN=5008;NS=2504;DP=17129;EAS_AF=0.006;AMR_AF=0.0605;AFR_AF=0.115;EUR_AF=0.1223;SAS_AF=0.0317;AA=A|||;VT=SNP
8	4276790	rs1238057	C	G	100	PASS	AC=4278;AF=0.854233;AN=5008;NS=2504;DP=16874;EAS_AF=0.7292;AMR_AF=0.8458;AFR_AF=0.966;EUR_AF=0.8787;SAS_AF=0.8129;AA=G|||;VT=SNP
8	4276816	rs17336210	C	G	100	PASS	AC=297;AF=0.0593051;AN=5008;NS=2504;DP=16529;EAS_AF=0.0476;AMR_AF=0.0519;AFR_AF=0.0045;EUR_AF=0.1143;SAS_AF=0.0941;AA=C|||;VT=SNP
8	4277073	rs9650515	T	C	100	PASS	AC=4164;AF=0.83147;AN=5008;NS=2504;DP=16406;EAS_AF=0.7282;AMR_AF=0.8386;AFR_AF=0.8941;EUR_AF=0.8728;SAS_AF=0.8057;AA=C|||;VT=SNP
8	4277173	rs1725132	G	A	100	PASS	AC=3871;AF=0.772963;AN=5008;NS=2504;DP=17256;EAS_AF=0.7192;AMR_AF=0.781;AFR_AF=0.8328;EUR_AF=0.7455;SAS_AF=0.7699;AA=A|||;VT=SNP
8	4277241	rs13250547	C	G	100	PASS	AC=533;AF=0.10643;AN=5008;NS=2504;DP=18259;EAS_AF=0.1319;AMR_AF=0.1254;AFR_AF=0.0106;EUR_AF=0.165;SAS_AF=0.136;AA=C|||;VT=SNP
8	4277298	rs17070242	A	C	100	PASS	AC=399;AF=0.0796725;AN=5008;NS=2504;DP=19571;EAS_AF=0.006;AMR_AF=0.0648;AFR_AF=0.1415;EUR_AF=0.1272;SAS_AF=0.0337;AA=A|||;VT=SNP
8	4277990	rs12681349	C	T	100	PASS	AC=1137;AF=0.227037;AN=5008;NS=2504;DP=16119;EAS_AF=0.2262;AMR_AF=0.2723;AFR_AF=0.0477;EUR_AF=0.3956;SAS_AF=0.2648;AA=C|||;VT=SNP
8	4278122	rs10091211	A	C	100	PASS	AC=1171;AF=0.233826;AN=5008;NS=2504;DP=18007;EAS_AF=0.128;AMR_AF=0.2507;AFR_AF=0.2088;EUR_AF=0.2217;SAS_AF=0.3773;AA=A|||;VT=SNP
8	4278274	rs1217537	T	C	100	PASS	AC=1289;AF=0.257388;AN=5008;NS=2504;DP=16870;EAS_AF=0.2282;AMR_AF=0.2839;AFR_AF=0.152;EUR_AF=0.4006;SAS_AF=0.2638;AA=T|||;VT=SNP
8	4278533	rs11136743	T	A	100	PASS	AC=995;AF=0.198682;AN=5008;NS=2504;DP=18368;EAS_AF=0.2431;AMR_AF=0.2334;AFR_AF=0.2413;EUR_AF=0.1332;SAS_AF=0.138;AA=T|||;VT=SNP
8	4278568	rs4875341	G	C	100	PASS	AC=365;AF=0.0728834;AN=5008;NS=2504;DP=18368;EAS_AF=0.0069;AMR_AF=0.0548;AFR_AF=0.1354;EUR_AF=0.1093;SAS_AF=0.0317;AA=G|||;VT=SNP
8	4278954	rs1438194	G	T	100	PASS	AC=814;AF=0.16254;AN=5008;NS=2504;DP=16566;EAS_AF=0.122;AMR_AF=0.196;AFR_AF=0.0893;EUR_AF=0.1521;SAS_AF=0.2904;AA=G|||;VT=SNP
8	4278966	rs1438195	A	C	100	PASS	AC=861;AF=0.171925;AN=5008;NS=2504;DP=16446;EAS_AF=0.125;AMR_AF=0.2032;AFR_AF=0.1127;EUR_AF=0.1541;SAS_AF=0.2965;AA=A|||;VT=SNP
8	4279122	rs62480999	G	C	100	PASS	AC=725;AF=0.144768;AN=5008;NS=2504;DP=15764;EAS_AF=0.2649;AMR_AF=0.219;AFR_AF=0.0287;EUR_AF=0.1302;SAS_AF=0.1401;AA=G|||;VT=SNP
8	4279256	rs75234169	T	C	100	PASS	AC=251;AF=0.0501198;AN=5008;NS=2504;DP=15515;EAS_AF=0.0069;AMR_AF=0.0591;AFR_AF=0.0318;EUR_AF=0.1272;SAS_AF=0.0337;AA=T|||;VT=SNP
8	4279342	rs1438196	A	G	100	PASS	AC=1473;AF=0.294129;AN=5008;NS=2504;DP=15754;EAS_AF=0.2153;AMR_AF=0.3429;AFR_AF=0.1392;EUR_AF=0.3936;SAS_AF=0.4479;AA=A|||;VT=SNP
8	4279369	rs75893906	A	C	100	PASS	AC=374;AF=0.0746805;AN=5008;NS=2504;DP=15603;EAS_AF=0.0069;AMR_AF=0.0677;AFR_AF=0.1195;EUR_AF=0.1282;SAS_AF=0.0337;AA=A|||;VT=SNP
8	4279376	rs78773239	A	C	100	PASS	AC=328;AF=0.0654952;AN=5008;NS=2504;DP=15694;EAS_AF=0.0069;AMR_AF=0.0648;AFR_AF=0.0862;EUR_AF=0.1282;SAS_AF=0.0337;AA=A|||;VT=SNP
8	4279582	rs7015105	A	C	100	PASS	AC=1571;AF=0.313698;AN=5008;NS=2504;DP=16912;EAS_AF=0.2728;AMR_AF=0.2997;AFR_AF=0.5121;EUR_AF=0.2058;SAS_AF=0.2086;AA=A|||;VT=SNP
8	4279815	rs62481000	T	C	100	PASS	AC=1155;AF=0.230631;AN=5008;NS=2504;DP=16609;EAS_AF=0.253;AMR_AF=0.2435;AFR_AF=0.348;EUR_AF=0.1332;SAS_AF=0.1401;AA=T|||;VT=SNP
8	4279972	rs62481001	G	A	100	PASS	AC=1197;AF=0.239018;AN=5008;NS=2504;DP=17662;EAS_AF=0.25;AMR_AF=0.245;AFR_AF=0.385;EUR_AF=0.1312;SAS_AF=0.137;AA=A|||;VT=SNP
8	4281222	rs79928372	G	C	100	PASS	AC=711;AF=0.141973;AN=5008;NS=2504;DP=16948;EAS_AF=0.2679;AMR_AF=0.219;AFR_AF=0.0098;EUR_AF=0.1342;SAS_AF=0.1442;AA=G|||;VT=SNP
8	4281327	rs1154044	T	C	100	PASS	AC=1250;AF=0.249601;AN=5008;NS=2504;DP=16630;EAS_AF=0.1329;AMR_AF=0.2522;AFR_AF=0.2821;EUR_AF=0.2296;SAS_AF=0.3446;AA=T|||;VT=SNP
8	4281642	rs28768178	G	C	100	PASS	AC=1034;AF=0.20647;AN=5008;NS=2504;DP=16541;EAS_AF=0.2589;AMR_AF=0.2392;AFR_AF=0.2549;EUR_AF=0.1302;SAS_AF=0.1421;AA=G|||;VT=SNP
8	4281725	rs2163304	A	C	100	PASS	AC=1550;AF=0.309505;AN=5008;NS=2504;DP=16326;EAS_AF=0.1042;AMR_AF=0.3026;AFR_AF=0.3616;EUR_AF=0.505;SAS_AF=0.2546;AA=A|||;VT=SNP
8	4281973	rs1438197	T	C	100	PASS	AC=833;AF=0.166334;AN=5008;NS=2504;DP=18918;EAS_AF=0.129;AMR_AF=0.2032;AFR_AF=0.09;EUR_AF=0.168;SAS_AF=0.2802;AA=T|||;VT=SNP
8	4282088	rs1154046	C	T	100	PASS	AC=1850;AF=0.369409;AN=5008;NS=2504;DP=19155;EAS_AF=0.2222;AMR_AF=0.3473;AFR_AF=0.4463;EUR_AF=0.508;SAS_AF=0.2904;AA=T|||;VT=SNP
8	4282217	rs62481002	C	G	100	PASS	AC=878;AF=0.175319;AN=5008;NS=2504;DP=18094;EAS_AF=0.1121;AMR_AF=0.2392;AFR_AF=0.1051;EUR_AF=0.167;SAS_AF=0.2986;AA=c|||;VT=SNP
8	4282618	rs980238	C	A	100	PASS	AC=3084;AF=0.615815;AN=5008;NS=2504;DP=15648;EAS_AF=0.4306;AMR_AF=0.6873;AFR_AF=0.6664;EUR_AF=0.6889;SAS_AF=0.6125;AA=A|||;VT=SNP
8	4282631	rs1978844	A	C	100	PASS	AC=1142;AF=0.228035;AN=5008;NS=2504;DP=15333;EAS_AF=0.1012;AMR_AF=0.2507;AFR_AF=0.1936;EUR_AF=0.4235;SAS_AF=0.1881;AA=A|||;VT=SNP
8	4283296	rs12549086	C	G	100	PASS	AC=586;AF=0.117013;AN=5008;NS=2504;DP=17808;EAS_AF=0.0913;AMR_AF=0.1398;AFR_AF=0.0295;EUR_AF=0.2227;SAS_AF=0.137;AA=C|||;VT=SNP
8	4283842	rs10096754	T	G	100	PASS	AC=1139;AF=0.227436;AN=5008;NS=2504;DP=9955;EAS_AF=0.2688;AMR_AF=0.2536;AFR_AF=0.2943;EUR_AF=0.1541;SAS_AF=0.1513;AA=T|||;VT=SNP
8	4283957	rs10096868	T	C	100	PASS	AC=2195;AF=0.438299;AN=5008;NS=2504;DP=7685;EAS_AF=0.3601;AMR_AF=0.4885;AFR_AF=0.444;EUR_AF=0.5716;SAS_AF=0.3384;AA=T|||;VT=SNP
8	4284093	rs6558877	A	G	100	PASS	AC=900;AF=0.179712;AN=5008;NS=2504;DP=5705;EAS_AF=0.1161;AMR_AF=0.2032;AFR_AF=0.1551;EUR_AF=0.1521;SAS_AF=0.2904;AA=A|||;VT=SNP
8	4284320	rs6999888	A	C	100	PASS	AC=941;AF=0.187899;AN=5008;NS=2504;DP=7807;EAS_AF=0.1161;AMR_AF=0.2061;AFR_AF=0.1838;EUR_AF=0.1531;SAS_AF=0.2904;AA=T|||;VT=SNP
8	4284330	rs6558878	T	C	100	PASS	AC=942;AF=0.188099;AN=5008;NS=2504;DP=8254;EAS_AF=0.1171;AMR_AF=0.2061;AFR_AF=0.1838;EUR_AF=0.1531;SAS_AF=0.2904;AA=T|||;VT=SNP
8	4284486	rs12542458	A	G	100	PASS	AC=3152;AF=0.629393;AN=5008;NS=2504;DP=13098;EAS_AF=0.4583;AMR_AF=0.6974;AFR_AF=0.652;EUR_AF=0.7237;SAS_AF=0.6299;AA=G|||;VT=SNP
8	4284489	rs6983086	G	T	100	PASS	AC=930;AF=0.185703;AN=5008;NS=2504;DP=13049;EAS_AF=0.1171;AMR_AF=0.2017;AFR_AF=0.1762;EUR_AF=0.1521;SAS_AF=0.2924;AA=T|||;VT=SNP
8	4284654	rs6983396	G	A	100	PASS	AC=3791;AF=0.756989;AN=5008;NS=2504;DP=14889;EAS_AF=0.5843;AMR_AF=0.7896;AFR_AF=0.8707;EUR_AF=0.7853;SAS_AF=0.729;AA=A|||;VT=SNP
8	4284692	rs4875102	G	A	100	PASS	AC=3114;AF=0.621805;AN=5008;NS=2504;DP=16292;EAS_AF=0.4544;AMR_AF=0.696;AFR_AF=0.6309;EUR_AF=0.7227;SAS_AF=0.6258;AA=A|||;VT=SNP
8	4284804	rs57396002	T	C	100	PASS	AC=893;AF=0.178315;AN=5008;NS=2504;DP=20354;EAS_AF=0.131;AMR_AF=0.2061;AFR_AF=0.1301;EUR_AF=0.1551;SAS_AF=0.2965;AA=T|||;VT=SNP
8	4284815	rs57771239	T	A	100	PASS	AC=933;AF=0.186302;AN=5008;NS=2504;DP=20127;EAS_AF=0.1171;AMR_AF=0.2061;AFR_AF=0.1732;EUR_AF=0.1541;SAS_AF=0.2945;AA=T|||;VT=SNP
8	4285041	rs60714191	A	G	100	PASS	AC=931;AF=0.185903;AN=5008;NS=2504;DP=16758;EAS_AF=0.1171;AMR_AF=0.2046;AFR_AF=0.174;EUR_AF=0.1531;SAS_AF=0.2935;AA=A|||;VT=SNP
8	4285173	rs7815734	G	A	100	PASS	AC=896;AF=0.178914;AN=5008;NS=2504;DP=16422;EAS_AF=0.1181;AMR_AF=0.2017;AFR_AF=0.1513;EUR_AF=0.1501;SAS_AF=0.2924;AA=g|||;VT=SNP
8	4285322	rs17070269	C	G	100	PASS	AC=408;AF=0.0814696;AN=5008;NS=2504;DP=15124;EAS_AF=0.1369;AMR_AF=0.0908;AFR_AF=0.0083;EUR_AF=0.0964;SAS_AF=0.1012;AA=C|||;VT=SNP
8	4285333	rs62481004	T	C	100	PASS	AC=715;AF=0.142772;AN=5008;NS=2504;DP=15090;EAS_AF=0.249;AMR_AF=0.2176;AFR_AF=0.0098;EUR_AF=0.1481;SAS_AF=0.1544;AA=T|||;VT=SNP
8	4285346	rs1154052	C	G	100	PASS	AC=4077;AF=0.814097;AN=5008;NS=2504;DP=15285;EAS_AF=0.7133;AMR_AF=0.8055;AFR_AF=0.9501;EUR_AF=0.8141;SAS_AF=0.7403;AA=G|||;VT=SNP
8	4285350	rs10101304	T	C	100	PASS	AC=2274;AF=0.454073;AN=5008;NS=2504;DP=15425;EAS_AF=0.3413;AMR_AF=0.4957;AFR_AF=0.5106;EUR_AF=0.5676;SAS_AF=0.3476;AA=T|||;VT=SNP
8	4285390	rs1154053	G	C	100	PASS	AC=4063;AF=0.811302;AN=5008;NS=2504;DP=16484;EAS_AF=0.7123;AMR_AF=0.8026;AFR_AF=0.9455;EUR_AF=0.8181;SAS_AF=0.7311;AA=C|||;VT=SNP
8	4285424	rs66512318	G	C	100	PASS	AC=805;AF=0.160743;AN=5008;NS=2504;DP=16622;EAS_AF=0.1131;AMR_AF=0.1988;AFR_AF=0.087;EUR_AF=0.1511;SAS_AF=0.2924;AA=G|||;VT=SNP
8	4285608	rs1438198	A	G	100	PASS	AC=812;AF=0.162141;AN=5008;NS=2504;DP=20383;EAS_AF=0.1181;AMR_AF=0.2003;AFR_AF=0.0855;EUR_AF=0.1521;SAS_AF=0.2945;AA=A|||;VT=SNP
8	4285624	rs1438199	G	T	100	PASS	AC=1071;AF=0.213858;AN=5008;NS=2504;DP=20764;EAS_AF=0.2262;AMR_AF=0.2061;AFR_AF=0.1959;EUR_AF=0.1511;SAS_AF=0.2955;AA=T|||;VT=SNP
8	4285663	rs13251521	A	G	100	PASS	AC=731;AF=0.145966;AN=5008;NS=2504;DP=20559;EAS_AF=0.0833;AMR_AF=0.1816;AFR_AF=0.0401;EUR_AF=0.3042;SAS_AF=0.1656;AA=A|||;VT=SNP
8	4286088	rs28719543	C	G	100	PASS	AC=940;AF=0.1877;AN=5008;NS=2504;DP=18987;EAS_AF=0.0903;AMR_AF=0.1988;AFR_AF=0.1936;EUR_AF=0.162;SAS_AF=0.2986;AA=C|||;VT=SNP
8	4286393	rs11774358	C	T	100	PASS	AC=391;AF=0.0780751;AN=5008;NS=2504;DP=12805;EAS_AF=0.13;AMR_AF=0.0879;AFR_AF=0.0045;EUR_AF=0.0944;SAS_AF=0.1002;AA=C|||;VT=SNP
8	4286489	rs112252471	T	C	100	PASS	AC=177;AF=0.0353435;AN=5008;NS=2504;DP=13835;EAS_AF=0.0685;AMR_AF=0.0461;AFR_AF=0.0023;EUR_AF=0.0338;SAS_AF=0.0399;AA=T|||;VT=SNP
8	4286812	rs75318869	C	G	100	PASS	AC=414;AF=0.0826677;AN=5008;NS=2504;DP=12662;EAS_AF=0.129;AMR_AF=0.085;AFR_AF=0.025;EUR_AF=0.0924;SAS_AF=0.1012;AA=C|||;VT=SNP
8	4286993	rs77614012	C	A	100	PASS	AC=407;AF=0.08127;AN=5008;NS=2504;DP=15081;EAS_AF=0.131;AMR_AF=0.0893;AFR_AF=0.0151;EUR_AF=0.0954;SAS_AF=0.0992;AA=C|||;VT=SNP
8	4287042	rs78448994	A	C	100	PASS	AC=412;AF=0.0822684;AN=5008;NS=2504;DP=15565;EAS_AF=0.1319;AMR_AF=0.0879;AFR_AF=0.025;EUR_AF=0.0875;SAS_AF=0.0992;AA=A|||;VT=SNP
8	4287043	rs79190267	G	A	100	PASS	AC=412;AF=0.0822684;AN=5008;NS=2504;DP=15602;EAS_AF=0.1319;AMR_AF=0.0879;AFR_AF=0.025;EUR_AF=0.0875;SAS_AF=0.0992;AA=G|||;VT=SNP
8	4287117	rs75980946	A	G	100	PASS	AC=423;AF=0.0844649;AN=5008;NS=2504;DP=17887;EAS_AF=0.131;AMR_AF=0.0893;AFR_AF=0.0257;EUR_AF=0.0974;SAS_AF=0.0992;AA=A|||;VT=SNP
8	4287134	rs7015706	A	G	100	PASS	AC=1698;AF=0.339058;AN=5008;NS=2504;DP=17712;EAS_AF=0.249;AMR_AF=0.3473;AFR_AF=0.329;EUR_AF=0.3539;SAS_AF=0.4243;AA=G|||;VT=SNP
8	4287150	rs1347754	A	G	100	PASS	AC=3719;AF=0.742612;AN=5008;NS=2504;DP=17388;EAS_AF=0.5863;AMR_AF=0.7824;AFR_AF=0.8003;EUR_AF=0.8012;SAS_AF=0.7372;AA=G|||;VT=SNP
8	4287287	rs6995076	G	A	100	PASS	AC=846;AF=0.16893;AN=5008;NS=2504;DP=17639;EAS_AF=0.1091;AMR_AF=0.2003;AFR_AF=0.1203;EUR_AF=0.1491;SAS_AF=0.2945;AA=G|||;VT=SNP
8	4287384	rs6982120	T	C	100	PASS	AC=1699;AF=0.339257;AN=5008;NS=2504;DP=16896;EAS_AF=0.249;AMR_AF=0.3487;AFR_AF=0.3306;EUR_AF=0.3529;SAS_AF=0.4233;AA=T|||;VT=SNP
8	4287405	rs1438200	C	A	100	PASS	AC=1714;AF=0.342252;AN=5008;NS=2504;DP=17135;EAS_AF=0.2431;AMR_AF=0.3617;AFR_AF=0.3306;EUR_AF=0.3658;SAS_AF=0.4223;AA=C|||;VT=SNP
8	4287429	rs1438201	G	C	100	PASS	AC=1723;AF=0.34405;AN=5008;NS=2504;DP=17526;EAS_AF=0.249;AMR_AF=0.3617;AFR_AF=0.3306;EUR_AF=0.3658;SAS_AF=0.4254;AA=G|||;VT=SNP
8	4287436	rs1438202	C	G	100	PASS	AC=1801;AF=0.359625;AN=5008;NS=2504;DP=17372;EAS_AF=0.249;AMR_AF=0.3703;AFR_AF=0.3828;EUR_AF=0.3688;SAS_AF=0.4254;AA=g|||;VT=SNP
8	4287495	rs5025174	G	C	100	PASS	AC=1945;AF=0.388379;AN=5008;NS=2504;DP=18403;EAS_AF=0.4633;AMR_AF=0.415;AFR_AF=0.348;EUR_AF=0.4245;SAS_AF=0.3098;AA=C|||;VT=SNP
8	4287576	rs7000593	C	T	100	PASS	AC=874;AF=0.174521;AN=5008;NS=2504;DP=19030;EAS_AF=0.1379;AMR_AF=0.1628;AFR_AF=0.2088;EUR_AF=0.2177;SAS_AF=0.1299;AA=C|||;VT=SNP
8	4287640	rs4478597	A	G	100	PASS	AC=1858;AF=0.371006;AN=5008;NS=2504;DP=18939;EAS_AF=0.3353;AMR_AF=0.4251;AFR_AF=0.3563;EUR_AF=0.4493;SAS_AF=0.3088;AA=A|||;VT=SNP
8	4287678	rs6999573	G	C	100	PASS	AC=1340;AF=0.267572;AN=5008;NS=2504;DP=19221;EAS_AF=0.128;AMR_AF=0.2767;AFR_AF=0.3094;EUR_AF=0.2803;SAS_AF=0.3354;AA=G|||;VT=SNP
8	4287766	rs1658819	C	T	100	PASS	AC=3788;AF=0.75639;AN=5008;NS=2504;DP=17819;EAS_AF=0.5754;AMR_AF=0.7911;AFR_AF=0.8714;EUR_AF=0.7873;SAS_AF=0.7311;AA=T|||;VT=SNP
8	4287776	rs4478598	A	G	100	PASS	AC=3512;AF=0.701278;AN=5008;NS=2504;DP=17714;EAS_AF=0.5853;AMR_AF=0.781;AFR_AF=0.6324;EUR_AF=0.8191;SAS_AF=0.7362;AA=A|||;VT=SNP
8	4288002	rs78997790	A	T	100	PASS	AC=860;AF=0.171725;AN=5008;NS=2504;DP=17058;EAS_AF=0.1111;AMR_AF=0.2032;AFR_AF=0.1203;EUR_AF=0.1551;SAS_AF=0.2986;AA=A|||;VT=SNP
8	4288010	rs4483180	A	G	100	PASS	AC=3536;AF=0.70607;AN=5008;NS=2504;DP=16888;EAS_AF=0.5863;AMR_AF=0.781;AFR_AF=0.6498;EUR_AF=0.8171;SAS_AF=0.7382;AA=G|||;VT=SNP
8	4288220	rs4875343	A	C	100	PASS	AC=1324;AF=0.264377;AN=5008;NS=2504;DP=17645;EAS_AF=0.119;AMR_AF=0.2781;AFR_AF=0.2814;EUR_AF=0.2972;SAS_AF=0.3476;AA=A|||;VT=SNP
8	4288283	rs4875103	A	C	100	PASS	AC=936;AF=0.186901;AN=5008;NS=2504;DP=18224;EAS_AF=0.123;AMR_AF=0.2089;AFR_AF=0.1611;EUR_AF=0.1551;SAS_AF=0.3047;AA=A|||;VT=SNP
8	4288291	rs4875344	C	A	100	PASS	AC=969;AF=0.19349;AN=5008;NS=2504;DP=18124;EAS_AF=0.1121;AMR_AF=0.2032;AFR_AF=0.205;EUR_AF=0.1501;SAS_AF=0.2996;AA=A|||;VT=SNP
8	4288356	rs17070283	C	T	100	PASS	AC=389;AF=0.0776757;AN=5008;NS=2504;DP=17408;EAS_AF=0.131;AMR_AF=0.085;AFR_AF=0.0129;EUR_AF=0.0865;SAS_AF=0.0961;AA=C|||;VT=SNP
8	4288538	rs17414612	C	T	100	PASS	AC=875;AF=0.17472;AN=5008;NS=2504;DP=17565;EAS_AF=0.0942;AMR_AF=0.1888;AFR_AF=0.1271;EUR_AF=0.2942;SAS_AF=0.1892;AA=T|||;VT=SNP
8	4288577	rs1658820	G	T	100	PASS	AC=1691;AF=0.33766;AN=5008;NS=2504;DP=16092;EAS_AF=0.3562;AMR_AF=0.3069;AFR_AF=0.5053;EUR_AF=0.2455;SAS_AF=0.2086;AA=T|||;VT=SNP
8	4288640	rs1658821	A	G	100	PASS	AC=3903;AF=0.779353;AN=5008;NS=2504;DP=14952;EAS_AF=0.5794;AMR_AF=0.7997;AFR_AF=0.9266;EUR_AF=0.8151;SAS_AF=0.7352;AA=G|||;VT=SNP
8	4288668	rs6991612	T	C	100	PASS	AC=948;AF=0.189297;AN=5008;NS=2504;DP=15506;EAS_AF=0.0962;AMR_AF=0.2032;AFR_AF=0.1445;EUR_AF=0.3221;SAS_AF=0.1994;AA=T|||;VT=SNP
8	4289021	rs11994763	G	C	100	PASS	AC=1031;AF=0.205871;AN=5008;NS=2504;DP=10891;EAS_AF=0.252;AMR_AF=0.245;AFR_AF=0.2474;EUR_AF=0.161;SAS_AF=0.1207;AA=G|||;VT=SNP
8	4289081	rs6558880	G	A	100	PASS	AC=864;AF=0.172524;AN=5008;NS=2504;DP=11009;EAS_AF=0.0813;AMR_AF=0.1945;AFR_AF=0.1029;EUR_AF=0.3171;SAS_AF=0.1963;AA=A|||;VT=SNP
8	4289266	rs10088898	T	C	100	PASS	AC=1022;AF=0.204073;AN=5008;NS=2504;DP=13378;EAS_AF=0.248;AMR_AF=0.2305;AFR_AF=0.2776;EUR_AF=0.1302;SAS_AF=0.1166;AA=T|||;VT=SNP
8	4289486	rs17070295	C	G	100	PASS	AC=396;AF=0.0790735;AN=5008;NS=2504;DP=14292;EAS_AF=0.13;AMR_AF=0.0922;AFR_AF=0.0068;EUR_AF=0.0915;SAS_AF=0.1022;AA=C|||;VT=SNP
8	4289942	rs1217539	G	C	100	PASS	AC=1606;AF=0.320687;AN=5008;NS=2504;DP=17870;EAS_AF=0.2639;AMR_AF=0.3127;AFR_AF=0.5635;EUR_AF=0.2326;SAS_AF=0.1472;AA=G|||;VT=SNP
8	4289976	rs1217540	A	C	100	PASS	AC=3071;AF=0.613219;AN=5008;NS=2504;DP=18443;EAS_AF=0.63;AMR_AF=0.5908;AFR_AF=0.7791;EUR_AF=0.4662;SAS_AF=0.5389;AA=c|||;VT=SNP
8	4290275	rs7007659	T	C	100	PASS	AC=516;AF=0.103035;AN=5008;NS=2504;DP=19408;EAS_AF=0.0883;AMR_AF=0.0893;AFR_AF=0.0968;EUR_AF=0.0805;SAS_AF=0.1595;AA=T|||;VT=SNP
8	4290305	rs11781724	A	C	100	PASS	AC=770;AF=0.153754;AN=5008;NS=2504;DP=20775;EAS_AF=0.1438;AMR_AF=0.2522;AFR_AF=0.0174;EUR_AF=0.2247;SAS_AF=0.2055;AA=A|||;VT=SNP
8	4290354	rs111684074	A	G	100	PASS	AC=187;AF=0.0373403;AN=5008;NS=2504;DP=19388;EAS_AF=0.0069;AMR_AF=0.0418;AFR_AF=0.0197;EUR_AF=0.0934;SAS_AF=0.0317;AA=A|||;VT=SNP
8	4290386	rs2915065	G	A	100	PASS	AC=3751;AF=0.749002;AN=5008;NS=2504;DP=18987;EAS_AF=0.5714;AMR_AF=0.781;AFR_AF=0.8805;EUR_AF=0.7893;SAS_AF=0.6902;AA=a|||;VT=SNP
8	4290832	rs13263442	G	A	100	PASS	AC=771;AF=0.153954;AN=5008;NS=2504;DP=17985;EAS_AF=0.0764;AMR_AF=0.1902;AFR_AF=0.0363;EUR_AF=0.3211;SAS_AF=0.1953;AA=g|||;VT=SNP
8	4291650	rs34609478	A	C	100	PASS	AC=997;AF=0.199081;AN=5008;NS=2504;DP=19534;EAS_AF=0.1815;AMR_AF=0.196;AFR_AF=0.1112;EUR_AF=0.326;SAS_AF=0.2076;AA=A|||;VT=SNP
8	4291688	rs1725088	A	T	100	PASS	AC=3463;AF=0.691494;AN=5008;NS=2504;DP=19073;EAS_AF=0.6002;AMR_AF=0.6614;AFR_AF=0.792;EUR_AF=0.6779;SAS_AF=0.6851;AA=T|||;VT=SNP
8	4291730	rs1238522	A	T	100	PASS	AC=3166;AF=0.632188;AN=5008;NS=2504;DP=20176;EAS_AF=0.6002;AMR_AF=0.6311;AFR_AF=0.6104;EUR_AF=0.6531;SAS_AF=0.6738;AA=T|||;VT=SNP
8	4291872	rs13275567	C	A	100	PASS	AC=762;AF=0.152157;AN=5008;NS=2504;DP=17969;EAS_AF=0.0774;AMR_AF=0.1916;AFR_AF=0.0234;EUR_AF=0.3241;SAS_AF=0.1984;AA=C|||;VT=SNP
8	4291877	rs1217648	G	A	100	PASS	AC=1764;AF=0.352236;AN=5008;NS=2504;DP=17591;EAS_AF=0.3829;AMR_AF=0.2435;AFR_AF=0.5673;EUR_AF=0.173;SAS_AF=0.2914;AA=G|||;VT=SNP
8	4292032	rs1217647	C	T	100	PASS	AC=3358;AF=0.670527;AN=5008;NS=2504;DP=19696;EAS_AF=0.6002;AMR_AF=0.6527;AFR_AF=0.7436;EUR_AF=0.66;SAS_AF=0.6677;AA=T|||;VT=SNP
8	4293080	rs13269669	A	G	100	PASS	AC=861;AF=0.171925;AN=5008;NS=2504;DP=20004;EAS_AF=0.0774;AMR_AF=0.2061;AFR_AF=0.0635;EUR_AF=0.3439;SAS_AF=0.2147;AA=A|||;VT=SNP
8	4293174	rs35455544	G	A	100	PASS	AC=1541;AF=0.307708;AN=5008;NS=2504;DP=18509;EAS_AF=0.2133;AMR_AF=0.3862;AFR_AF=0.177;EUR_AF=0.4563;SAS_AF=0.3732;AA=c|||;VT=SNP
8	4293667	rs35007706	A	T	100	PASS	AC=709;AF=0.141573;AN=5008;NS=2504;DP=18355;EAS_AF=0.1379;AMR_AF=0.232;AFR_AF=0.0166;EUR_AF=0.2048;SAS_AF=0.1851;AA=A|||;VT=SNP
8	4293806	rs6990173	T	C	100	PASS	AC=943;AF=0.188299;AN=5008;NS=2504;DP=18425;EAS_AF=0.2837;AMR_AF=0.2421;AFR_AF=0.1051;EUR_AF=0.1889;SAS_AF=0.1636;AA=T|||;VT=SNP
8	4294104	rs1217646	T	C	100	PASS	AC=4318;AF=0.86222;AN=5008;NS=2504;DP=20614;EAS_AF=0.8869;AMR_AF=0.8876;AFR_AF=0.857;EUR_AF=0.832;SAS_AF=0.8569;AA=C|||;VT=SNP
8	4294235	rs6986971	A	G	100	PASS	AC=1814;AF=0.36222;AN=5008;NS=2504;DP=22038;EAS_AF=0.4683;AMR_AF=0.3718;AFR_AF=0.1392;EUR_AF=0.4135;SAS_AF=0.4949;AA=A|||;VT=SNP
8	4295123	rs1154057	C	T	100	PASS	AC=4196;AF=0.837859;AN=5008;NS=2504;DP=14803;EAS_AF=0.8294;AMR_AF=0.8444;AFR_AF=0.8502;EUR_AF=0.8191;SAS_AF=0.8446;AA=T|||;VT=SNP
8	4295181	rs6558883	G	T	100	PASS	AC=755;AF=0.150759;AN=5008;NS=2504;DP=14604;EAS_AF=0.0774;AMR_AF=0.1585;AFR_AF=0.1021;EUR_AF=0.2545;SAS_AF=0.18;AA=T|||;VT=SNP
8	4295445	rs10088937	A	C	100	PASS	AC=421;AF=0.0840655;AN=5008;NS=2504;DP=13934;EAS_AF=0.0069;AMR_AF=0.0476;AFR_AF=0.1762;EUR_AF=0.1074;SAS_AF=0.0409;AA=A|||;VT=SNP
8	4296181	rs7001772	T	G	100	PASS	AC=1096;AF=0.21885;AN=5008;NS=2504;DP=19325;EAS_AF=0.0823;AMR_AF=0.2147;AFR_AF=0.2315;EUR_AF=0.3489;SAS_AF=0.2117;AA=G|||;VT=SNP
8	4296370	rs12677457	C	G	100	PASS	AC=812;AF=0.162141;AN=5008;NS=2504;DP=19197;EAS_AF=0.0853;AMR_AF=0.2032;AFR_AF=0.0272;EUR_AF=0.3429;SAS_AF=0.2086;AA=C|||;VT=SNP
8	4296478	rs1154059	G	A	100	PASS	AC=3999;AF=0.798522;AN=5008;NS=2504;DP=17364;EAS_AF=0.8294;AMR_AF=0.8401;AFR_AF=0.7943;EUR_AF=0.7276;SAS_AF=0.816;AA=A|||;VT=SNP
8	4296484	rs78676153	T	C	100	PASS	AC=529;AF=0.105631;AN=5008;NS=2504;DP=17285;EAS_AF=0.0992;AMR_AF=0.1801;AFR_AF=0.0068;EUR_AF=0.1252;SAS_AF=0.1728;AA=T|||;VT=SNP
8	4296512	rs13273325	T	C	100	PASS	AC=801;AF=0.159944;AN=5008;NS=2504;DP=16918;EAS_AF=0.0813;AMR_AF=0.2017;AFR_AF=0.0189;EUR_AF=0.3459;SAS_AF=0.2106;AA=T|||;VT=SNP
8	4296542	rs1154060	A	T	100	PASS	AC=4029;AF=0.804513;AN=5008;NS=2504;DP=15816;EAS_AF=0.8313;AMR_AF=0.8458;AFR_AF=0.8275;EUR_AF=0.7157;SAS_AF=0.8078;AA=T|||;VT=SNP
8	4296876	rs66480013	G	C	100	PASS	AC=685;AF=0.136781;AN=5008;NS=2504;DP=13654;EAS_AF=0.1091;AMR_AF=0.2219;AFR_AF=0.0121;EUR_AF=0.2078;SAS_AF=0.2004;AA=G|||;VT=SNP
8	4297235	rs80004757	G	C	100	PASS	AC=1135;AF=0.226637;AN=5008;NS=2504;DP=16582;EAS_AF=0.4077;AMR_AF=0.2089;AFR_AF=0.1649;EUR_AF=0.0835;SAS_AF=0.2832;AA=G|||;VT=SNP
8	4297329	rs1561341	A	G	100	PASS	AC=521;AF=0.104034;AN=5008;NS=2504;DP=17281;EAS_AF=0.0992;AMR_AF=0.1772;AFR_AF=0.0068;EUR_AF=0.1233;SAS_AF=0.1687;AA=A|||;VT=SNP
8	4297519	rs57564166	G	A	100	PASS	AC=1052;AF=0.210064;AN=5008;NS=2504;DP=18343;EAS_AF=0.2907;AMR_AF=0.232;AFR_AF=0.1906;EUR_AF=0.1899;SAS_AF=0.1585;AA=G|||;VT=SNP
8	4297541	rs57194615	A	G	100	PASS	AC=1069;AF=0.213458;AN=5008;NS=2504;DP=17752;EAS_AF=0.2917;AMR_AF=0.2392;AFR_AF=0.1906;EUR_AF=0.1988;SAS_AF=0.1605;AA=A|||;VT=SNP
8	4297686	rs76876075	C	T	100	PASS	AC=508;AF=0.101438;AN=5008;NS=2504;DP=17401;EAS_AF=0.0933;AMR_AF=0.1744;AFR_AF=0.0068;EUR_AF=0.1233;SAS_AF=0.1636;AA=C|||;VT=SNP
8	4297790	rs75546483	A	T	100	PASS	AC=505;AF=0.100839;AN=5008;NS=2504;DP=17951;EAS_AF=0.0933;AMR_AF=0.1758;AFR_AF=0.0053;EUR_AF=0.1233;SAS_AF=0.1616;AA=A|||;VT=SNP
8	4297876	rs732468	T	C	100	PASS	AC=2171;AF=0.433506;AN=5008;NS=2504;DP=16340;EAS_AF=0.6875;AMR_AF=0.4452;AFR_AF=0.3427;EUR_AF=0.2763;SAS_AF=0.4479;AA=T|||;VT=SNP
8	4298036	rs1808586	G	C	100	PASS	AC=1755;AF=0.350439;AN=5008;NS=2504;DP=16418;EAS_AF=0.381;AMR_AF=0.4352;AFR_AF=0.1558;EUR_AF=0.499;SAS_AF=0.3691;AA=C|||;VT=SNP
8	4298057	rs732467	A	C	100	PASS	AC=1847;AF=0.36881;AN=5008;NS=2504;DP=16716;EAS_AF=0.4901;AMR_AF=0.4121;AFR_AF=0.0976;EUR_AF=0.4473;SAS_AF=0.499;AA=A|||;VT=SNP
8	4298328	rs78713905	G	C	100	PASS	AC=908;AF=0.18131;AN=5008;NS=2504;DP=12388;EAS_AF=0.3958;AMR_AF=0.1888;AFR_AF=0.0356;EUR_AF=0.0676;SAS_AF=0.2689;AA=G|||;VT=SNP
8	4298362	rs35982142	A	G	100	PASS	AC=790;AF=0.157748;AN=5008;NS=2504;DP=11316;EAS_AF=0.0813;AMR_AF=0.2003;AFR_AF=0.0166;EUR_AF=0.341;SAS_AF=0.2086;AA=A|||;VT=SNP
8	4298578	rs75913015	T	C	100	PASS	AC=518;AF=0.103435;AN=5008;NS=2504;DP=9931;EAS_AF=0.1062;AMR_AF=0.1758;AFR_AF=0.0068;EUR_AF=0.1213;SAS_AF=0.1616;AA=T|||;VT=SNP
8	4299117	rs1235700	C	T	100	PASS	AC=3719;AF=0.742612;AN=5008;NS=2504;DP=15171;EAS_AF=0.8413;AMR_AF=0.8184;AFR_AF=0.5908;EUR_AF=0.7227;SAS_AF=0.8129;AA=T|||;VT=SNP
8	4299680	rs17070308	C	T	100	PASS	AC=890;AF=0.177716;AN=5008;NS=2504;DP=16271;EAS_AF=0.3849;AMR_AF=0.1628;AFR_AF=0.0363;EUR_AF=0.0875;SAS_AF=0.2587;AA=C|||;VT=SNP
8	4299820	rs75066586	G	C	100	PASS	AC=547;AF=0.109225;AN=5008;NS=2504;DP=14934;EAS_AF=0.0962;AMR_AF=0.1945;AFR_AF=0.0053;EUR_AF=0.1362;SAS_AF=0.1748;AA=G|||;VT=SNP
8	4299846	rs13265103	G	C	100	PASS	AC=807;AF=0.161142;AN=5008;NS=2504;DP=15850;EAS_AF=0.0843;AMR_AF=0.1988;AFR_AF=0.028;EUR_AF=0.339;SAS_AF=0.2106;AA=G|||;VT=SNP
8	4299883	rs17070309	G	A	100	PASS	AC=1150;AF=0.229633;AN=5008;NS=2504;DP=16520;EAS_AF=0.3899;AMR_AF=0.2017;AFR_AF=0.1233;EUR_AF=0.159;SAS_AF=0.3006;AA=g|||;VT=SNP
8	4299974	rs1228296	C	G	100	PASS	AC=4203;AF=0.839257;AN=5008;NS=2504;DP=15744;EAS_AF=0.8363;AMR_AF=0.879;AFR_AF=0.857;EUR_AF=0.8191;SAS_AF=0.8108;AA=G|||;VT=SNP
8	4300143	rs62481011	C	T	100	PASS	AC=747;AF=0.149161;AN=5008;NS=2504;DP=16425;EAS_AF=0.254;AMR_AF=0.1902;AFR_AF=0.0424;EUR_AF=0.159;SAS_AF=0.1462;AA=C|||;VT=SNP
8	4300258	rs1217546	C	G	100	PASS	AC=4117;AF=0.822085;AN=5008;NS=2504;DP=18608;EAS_AF=0.8363;AMR_AF=0.8732;AFR_AF=0.8041;EUR_AF=0.8072;SAS_AF=0.8108;AA=G|||;VT=SNP
8	4300537	rs1228295	G	A	100	PASS	AC=2389;AF=0.477037;AN=5008;NS=2504;DP=17644;EAS_AF=0.4871;AMR_AF=0.4438;AFR_AF=0.6415;EUR_AF=0.2982;SAS_AF=0.4519;AA=A|||;VT=SNP
8	4300554	rs77976727	C	T	100	PASS	AC=571;AF=0.114018;AN=5008;NS=2504;DP=17319;EAS_AF=0.0764;AMR_AF=0.1758;AFR_AF=0.0825;EUR_AF=0.1093;SAS_AF=0.1564;AA=T|||;VT=SNP
8	4301640	rs28659931	G	A	100	PASS	AC=738;AF=0.147364;AN=5008;NS=2504;DP=16780;EAS_AF=0.2817;AMR_AF=0.2118;AFR_AF=0.0166;EUR_AF=0.1571;SAS_AF=0.1299;AA=G|||;VT=SNP
8	4301821	rs77933445	A	G	100	PASS	AC=497;AF=0.0992412;AN=5008;NS=2504;DP=13047;EAS_AF=0.0962;AMR_AF=0.1758;AFR_AF=0.0053;EUR_AF=0.1143;SAS_AF=0.1595;AA=A|||;VT=SNP
8	4302217	rs17336607	G	A	100	PASS	AC=495;AF=0.0988419;AN=5008;NS=2504;DP=20033;EAS_AF=0.0962;AMR_AF=0.1758;AFR_AF=0.0053;EUR_AF=0.1133;SAS_AF=0.1585;AA=G|||;VT=SNP
8	4302290	rs62481012	C	G	100	PASS	AC=443;AF=0.0884585;AN=5008;NS=2504;DP=19572;EAS_AF=0.1607;AMR_AF=0.1427;AFR_AF=0.0068;EUR_AF=0.1153;SAS_AF=0.0583;AA=C|||;VT=SNP
8	4302335	rs17336628	G	A	100	PASS	AC=498;AF=0.0994409;AN=5008;NS=2504;DP=18497;EAS_AF=0.0962;AMR_AF=0.1758;AFR_AF=0.0053;EUR_AF=0.1143;SAS_AF=0.1605;AA=G|||;VT=SNP
8	4302423	rs1154064	G	C	100	PASS	AC=3364;AF=0.671725;AN=5008;NS=2504;DP=18122;EAS_AF=0.5635;AMR_AF=0.6527;AFR_AF=0.7723;EUR_AF=0.6581;SAS_AF=0.6748;AA=C|||;VT=SNP
8	4302914	rs11784730	T	C	100	PASS	AC=500;AF=0.0998403;AN=5008;NS=2504;DP=18866;EAS_AF=0.0972;AMR_AF=0.1787;AFR_AF=0.0053;EUR_AF=0.1143;SAS_AF=0.1595;AA=T|||;VT=SNP
8	4303216	rs17414883	A	C	100	PASS	AC=882;AF=0.176118;AN=5008;NS=2504;DP=18308;EAS_AF=0.0873;AMR_AF=0.2089;AFR_AF=0.0507;EUR_AF=0.3648;SAS_AF=0.2198;AA=A|||;VT=SNP
8	4303279	rs13254250	T	G	100	PASS	AC=829;AF=0.165535;AN=5008;NS=2504;DP=20554;EAS_AF=0.0804;AMR_AF=0.1945;AFR_AF=0.0983;EUR_AF=0.3191;SAS_AF=0.1656;AA=T|||;VT=SNP
8	4303285	rs57061717	T	A	100	PASS	AC=904;AF=0.180511;AN=5008;NS=2504;DP=20672;EAS_AF=0.3849;AMR_AF=0.1643;AFR_AF=0.0461;EUR_AF=0.0845;SAS_AF=0.2618;AA=T|||;VT=SNP
8	4303398	rs17070316	G	A	100	PASS	AC=873;AF=0.174321;AN=5008;NS=2504;DP=21533;EAS_AF=0.3839;AMR_AF=0.1643;AFR_AF=0.0386;EUR_AF=0.0845;SAS_AF=0.2413;AA=G|||;VT=SNP
8	4303418	rs17070317	C	T	100	PASS	AC=1616;AF=0.322684;AN=5008;NS=2504;DP=21294;EAS_AF=0.4732;AMR_AF=0.353;AFR_AF=0.2171;EUR_AF=0.1928;SAS_AF=0.4223;AA=T|||;VT=SNP
8	4303471	rs17414897	G	C	100	PASS	AC=518;AF=0.103435;AN=5008;NS=2504;DP=18694;EAS_AF=0.0942;AMR_AF=0.1801;AFR_AF=0.0053;EUR_AF=0.1143;SAS_AF=0.18;AA=G|||;VT=SNP
8	4303634	rs17070327	A	G	100	PASS	AC=937;AF=0.187101;AN=5008;NS=2504;DP=21309;EAS_AF=0.3899;AMR_AF=0.1671;AFR_AF=0.0598;EUR_AF=0.0964;SAS_AF=0.2577;AA=A|||;VT=SNP
8	4303662	rs13251739	G	C	100	PASS	AC=634;AF=0.126597;AN=5008;NS=2504;DP=23106;EAS_AF=0.0952;AMR_AF=0.2176;AFR_AF=0.0121;EUR_AF=0.1829;SAS_AF=0.1912;AA=G|||;VT=SNP
8	4304420	rs66769827	G	C	100	PASS	AC=736;AF=0.146965;AN=5008;NS=2504;DP=13728;EAS_AF=0.0625;AMR_AF=0.2651;AFR_AF=0.0159;EUR_AF=0.3072;SAS_AF=0.1626;AA=G|||;VT=SNP
8	4304583	rs1235013	C	G	100	PASS	AC=2547;AF=0.508586;AN=5008;NS=2504;DP=16201;EAS_AF=0.4861;AMR_AF=0.4006;AFR_AF=0.6967;EUR_AF=0.3648;SAS_AF=0.502;AA=G|||;VT=SNP
8	4304647	rs1154068	C	A	100	PASS	AC=2540;AF=0.507188;AN=5008;NS=2504;DP=17410;EAS_AF=0.4841;AMR_AF=0.4006;AFR_AF=0.6982;EUR_AF=0.3628;SAS_AF=0.4969;AA=A|||;VT=SNP
8	4304867	rs17070331	G	C	100	PASS	AC=910;AF=0.181709;AN=5008;NS=2504;DP=18368;EAS_AF=0.3849;AMR_AF=0.1816;AFR_AF=0.1362;EUR_AF=0.0328;SAS_AF=0.1871;AA=G|||;VT=SNP
8	4305023	rs12549644	A	G	100	PASS	AC=527;AF=0.105232;AN=5008;NS=2504;DP=18626;EAS_AF=0.0923;AMR_AF=0.0778;AFR_AF=0.0038;EUR_AF=0.175;SAS_AF=0.2035;AA=A|||;VT=SNP
8	4305400	rs34380501	A	C	100	PASS	AC=770;AF=0.153754;AN=5008;NS=2504;DP=18498;EAS_AF=0.0655;AMR_AF=0.2565;AFR_AF=0.0174;EUR_AF=0.3042;SAS_AF=0.2014;AA=A|||;VT=SNP
8	4305419	rs2115967	G	A	100	PASS	AC=518;AF=0.103435;AN=5008;NS=2504;DP=17945;EAS_AF=0.0923;AMR_AF=0.0764;AFR_AF=0.0045;EUR_AF=0.165;SAS_AF=0.2045;AA=G|||;VT=SNP
8	4305475	rs2115966	G	C	100	PASS	AC=538;AF=0.107428;AN=5008;NS=2504;DP=16508;EAS_AF=0.0923;AMR_AF=0.085;AFR_AF=0.0083;EUR_AF=0.175;SAS_AF=0.2035;AA=G|||;VT=SNP
8	4305620	rs2163307	C	A	100	PASS	AC=511;AF=0.102037;AN=5008;NS=2504;DP=17008;EAS_AF=0.0883;AMR_AF=0.0764;AFR_AF=0.0038;EUR_AF=0.165;SAS_AF=0.2025;AA=C|||;VT=SNP
8	4305763	rs1217656	A	C	100	PASS	AC=4719;AF=0.942292;AN=5008;NS=2504;DP=18496;EAS_AF=0.9296;AMR_AF=0.9121;AFR_AF=0.9962;EUR_AF=0.9046;SAS_AF=0.9427;AA=C|||;VT=SNP
8	4305779	rs11776192	G	C	100	PASS	AC=919;AF=0.183506;AN=5008;NS=2504;DP=18496;EAS_AF=0.3819;AMR_AF=0.2133;AFR_AF=0.0469;EUR_AF=0.0915;SAS_AF=0.2372;AA=A|||;VT=SNP
8	4306213	rs73660848	A	G	100	PASS	AC=581;AF=0.116014;AN=5008;NS=2504;DP=19436;EAS_AF=0.0933;AMR_AF=0.0893;AFR_AF=0.0287;EUR_AF=0.1789;SAS_AF=0.2117;AA=A|||;VT=SNP
8	4306278	rs55696300	G	T	100	PASS	AC=164;AF=0.0327476;AN=5008;NS=2504;DP=18665;EAS_AF=0.0179;AMR_AF=0.0576;AFR_AF=0.0023;EUR_AF=0.0736;SAS_AF=0.0297;AA=G|||;VT=SNP
8	4307116	rs1235012	A	G	100	PASS	AC=4714;AF=0.941294;AN=5008;NS=2504;DP=19200;EAS_AF=0.9306;AMR_AF=0.9424;AFR_AF=0.9962;EUR_AF=0.9046;SAS_AF=0.9151;AA=G|||;VT=SNP
8	4307197	rs1154070	T	C	100	PASS	AC=3519;AF=0.702676;AN=5008;NS=2504;DP=19628;EAS_AF=0.5804;AMR_AF=0.6614;AFR_AF=0.8472;EUR_AF=0.673;SAS_AF=0.6933;AA=C|||;VT=SNP
8	4307310	rs1006882	A	G	100	PASS	AC=981;AF=0.195887;AN=5008;NS=2504;DP=18762;EAS_AF=0.4018;AMR_AF=0.2248;AFR_AF=0.0393;EUR_AF=0.1054;SAS_AF=0.2679;AA=A|||;VT=SNP
8	4307509	rs78446409	C	T	100	PASS	AC=218;AF=0.0435304;AN=5008;NS=2504;DP=19477;EAS_AF=0.0942;AMR_AF=0.1037;AFR_AF=0.0023;EUR_AF=0.0378;SAS_AF=0.0102;AA=C|||;VT=SNP
8	4307843	rs6558884	C	G	100	PASS	AC=1348;AF=0.269169;AN=5008;NS=2504;DP=18118;EAS_AF=0.0962;AMR_AF=0.2118;AFR_AF=0.556;EUR_AF=0.172;SAS_AF=0.2004;AA=G|||;VT=SNP
8	4307975	rs6999396	T	C	100	PASS	AC=1504;AF=0.300319;AN=5008;NS=2504;DP=15346;EAS_AF=0.1617;AMR_AF=0.3444;AFR_AF=0.2352;EUR_AF=0.4533;SAS_AF=0.3425;AA=C|||;VT=SNP
8	4308258	rs78732655	T	A	100	PASS	AC=773;AF=0.154353;AN=5008;NS=2504;DP=18946;EAS_AF=0.0952;AMR_AF=0.1066;AFR_AF=0.115;EUR_AF=0.2018;SAS_AF=0.2536;AA=A|||;VT=SNP
8	4308290	rs76182032	A	G	100	PASS	AC=737;AF=0.147165;AN=5008;NS=2504;DP=18598;EAS_AF=0.0933;AMR_AF=0.1066;AFR_AF=0.0893;EUR_AF=0.2018;SAS_AF=0.2536;AA=A|||;VT=SNP
8	4308336	rs77518223	A	C	100	PASS	AC=852;AF=0.170128;AN=5008;NS=2504;DP=18825;EAS_AF=0.0942;AMR_AF=0.1916;AFR_AF=0.1165;EUR_AF=0.2097;SAS_AF=0.2648;AA=A|||;VT=SNP
8	4308346	rs75762052	C	G	100	PASS	AC=768;AF=0.153355;AN=5008;NS=2504;DP=18647;EAS_AF=0.0933;AMR_AF=0.1037;AFR_AF=0.115;EUR_AF=0.2018;SAS_AF=0.2526;AA=T|||;VT=SNP
8	4308514	rs12549303	C	G	100	PASS	AC=761;AF=0.151957;AN=5008;NS=2504;DP=17938;EAS_AF=0.0933;AMR_AF=0.1037;AFR_AF=0.1157;EUR_AF=0.1958;SAS_AF=0.2505;AA=G|||;VT=SNP
8	4308652	rs12549823	C	G	100	PASS	AC=618;AF=0.123403;AN=5008;NS=2504;DP=19108;EAS_AF=0.0933;AMR_AF=0.0922;AFR_AF=0.0068;EUR_AF=0.2018;SAS_AF=0.2536;AA=C|||;VT=SNP
8	4308669	rs12544832	G	A	100	PASS	AC=615;AF=0.122804;AN=5008;NS=2504;DP=18458;EAS_AF=0.0933;AMR_AF=0.0893;AFR_AF=0.0068;EUR_AF=0.2008;SAS_AF=0.2536;AA=G|||;VT=SNP
8	4308704	rs12542493	A	G	100	PASS	AC=769;AF=0.153554;AN=5008;NS=2504;DP=18253;EAS_AF=0.0933;AMR_AF=0.1037;AFR_AF=0.1157;EUR_AF=0.2008;SAS_AF=0.2536;AA=G|||;VT=SNP
8	4308815	rs12543082	T	A	100	PASS	AC=778;AF=0.155351;AN=5008;NS=2504;DP=17735;EAS_AF=0.0933;AMR_AF=0.1037;AFR_AF=0.1157;EUR_AF=0.2058;SAS_AF=0.2577;AA=A|||;VT=SNP
8	4308820	rs1154071	C	G	100	PASS	AC=4166;AF=0.831869;AN=5008;NS=2504;DP=17787;EAS_AF=0.7937;AMR_AF=0.8271;AFR_AF=0.8669;EUR_AF=0.834;SAS_AF=0.8252;AA=G|||;VT=SNP
8	4308906	rs12542542	A	G	100	PASS	AC=778;AF=0.155351;AN=5008;NS=2504;DP=19105;EAS_AF=0.0933;AMR_AF=0.1037;AFR_AF=0.1157;EUR_AF=0.2058;SAS_AF=0.2577;AA=A|||;VT=SNP
8	4308969	rs1006583	A	C	100	PASS	AC=1135;AF=0.226637;AN=5008;NS=2504;DP=19578;EAS_AF=0.0933;AMR_AF=0.1974;AFR_AF=0.3926;EUR_AF=0.1849;SAS_AF=0.2035;AA=C|||;VT=SNP
8	4309036	rs1006582	C	G	100	PASS	AC=1149;AF=0.229433;AN=5008;NS=2504;DP=9049;EAS_AF=0.0942;AMR_AF=0.1988;AFR_AF=0.4115;EUR_AF=0.174;SAS_AF=0.2014;AA=G|||;VT=SNP
8	4309177	rs74676900	C	A	100	PASS	AC=516;AF=0.103035;AN=5008;NS=2504;DP=15181;EAS_AF=0.0933;AMR_AF=0.0821;AFR_AF=0.0098;EUR_AF=0.159;SAS_AF=0.1963;AA=C|||;VT=SNP
8	4309321	rs13278962	T	C	100	PASS	AC=889;AF=0.177516;AN=5008;NS=2504;DP=12880;EAS_AF=0.0675;AMR_AF=0.255;AFR_AF=0.1142;EUR_AF=0.3002;SAS_AF=0.1953;AA=T|||;VT=SNP
8	4309433	rs80094404	C	G	100	PASS	AC=639;AF=0.127596;AN=5008;NS=2504;DP=10832;EAS_AF=0.0952;AMR_AF=0.0865;AFR_AF=0.0983;EUR_AF=0.159;SAS_AF=0.1973;AA=C|||;VT=SNP
8	4309448	rs77300968	A	T	100	PASS	AC=657;AF=0.13119;AN=5008;NS=2504;DP=9713;EAS_AF=0.0952;AMR_AF=0.0865;AFR_AF=0.112;EUR_AF=0.159;SAS_AF=0.1973;AA=T|||;VT=SNP
8	4309471	rs116924766	A	G	100	PASS	AC=517;AF=0.103235;AN=5008;NS=2504;DP=7642;EAS_AF=0.0952;AMR_AF=0.0793;AFR_AF=0.0098;EUR_AF=0.159;SAS_AF=0.1973;AA=A|||;VT=SNP
8	4309478	rs115510134	A	G	100	PASS	AC=662;AF=0.132188;AN=5008;NS=2504;DP=7379;EAS_AF=0.0952;AMR_AF=0.0893;AFR_AF=0.1135;EUR_AF=0.16;SAS_AF=0.1973;AA=G|||;VT=SNP
8	4309507	rs116786691	G	A	100	PASS	AC=659;AF=0.131589;AN=5008;NS=2504;DP=8531;EAS_AF=0.0952;AMR_AF=0.0893;AFR_AF=0.112;EUR_AF=0.159;SAS_AF=0.1973;AA=A|||;VT=SNP
8	4309702	rs13278525	C	T	100	PASS	AC=1541;AF=0.307708;AN=5008;NS=2504;DP=12953;EAS_AF=0.1607;AMR_AF=0.3415;AFR_AF=0.2375;EUR_AF=0.4443;SAS_AF=0.3896;AA=T|||;VT=SNP
8	4309713	rs77500513	C	G	100	PASS	AC=661;AF=0.131989;AN=5008;NS=2504;DP=13225;EAS_AF=0.0933;AMR_AF=0.0865;AFR_AF=0.118;EUR_AF=0.1581;SAS_AF=0.1963;AA=G|||;VT=SNP
8	4309885	rs11780134	G	C	100	PASS	AC=950;AF=0.189696;AN=5008;NS=2504;DP=15949;EAS_AF=0.4157;AMR_AF=0.2219;AFR_AF=0.0363;EUR_AF=0.0984;SAS_AF=0.2352;AA=g|||;VT=SNP
8	4309952	rs7813376	T	C	100	PASS	AC=793;AF=0.158347;AN=5008;NS=2504;DP=17020;EAS_AF=0.0675;AMR_AF=0.2522;AFR_AF=0.0469;EUR_AF=0.2962;SAS_AF=0.1943;AA=T|||;VT=SNP
8	4310175	rs7825748	G	A	100	PASS	AC=1811;AF=0.361621;AN=5008;NS=2504;DP=17635;EAS_AF=0.1617;AMR_AF=0.3631;AFR_AF=0.4168;EUR_AF=0.4563;SAS_AF=0.3947;AA=A|||;VT=SNP
8	4310244	rs77584844	C	T	100	PASS	AC=523;AF=0.104433;AN=5008;NS=2504;DP=16877;EAS_AF=0.0933;AMR_AF=0.0836;AFR_AF=0.0098;EUR_AF=0.161;SAS_AF=0.2004;AA=C|||;VT=SNP
8	4310287	rs76395359	T	C	100	PASS	AC=550;AF=0.109824;AN=5008;NS=2504;DP=16476;EAS_AF=0.0933;AMR_AF=0.0821;AFR_AF=0.031;EUR_AF=0.161;SAS_AF=0.2004;AA=C|||;VT=SNP
8	4310382	rs35156308	T	G	100	PASS	AC=549;AF=0.109625;AN=5008;NS=2504;DP=17434;EAS_AF=0.0942;AMR_AF=0.0821;AFR_AF=0.031;EUR_AF=0.161;SAS_AF=0.1984;AA=T|||;VT=SNP
8	4310404	rs11136744	C	G	100	PASS	AC=813;AF=0.16234;AN=5008;NS=2504;DP=18234;EAS_AF=0.0685;AMR_AF=0.2536;AFR_AF=0.0673;EUR_AF=0.2863;SAS_AF=0.1953;AA=C|||;VT=SNP
8	4310420	rs79691720	G	A	100	PASS	AC=538;AF=0.107428;AN=5008;NS=2504;DP=17942;EAS_AF=0.0942;AMR_AF=0.0749;AFR_AF=0.0257;EUR_AF=0.161;SAS_AF=0.1994;AA=G|||;VT=SNP
8	4310456	rs76752136	T	C	100	PASS	AC=954;AF=0.190495;AN=5008;NS=2504;DP=18185;EAS_AF=0.4177;AMR_AF=0.2205;AFR_AF=0.0363;EUR_AF=0.0944;SAS_AF=0.2423;AA=T|||;VT=SNP
8	4310518	rs5000538	C	T	100	PASS	AC=549;AF=0.109625;AN=5008;NS=2504;DP=18658;EAS_AF=0.0942;AMR_AF=0.0821;AFR_AF=0.031;EUR_AF=0.161;SAS_AF=0.1984;AA=T|||;VT=SNP
8	4310536	rs77449038	T	C	100	PASS	AC=523;AF=0.104433;AN=5008;NS=2504;DP=18868;EAS_AF=0.0942;AMR_AF=0.0821;AFR_AF=0.0098;EUR_AF=0.161;SAS_AF=0.2004;AA=T|||;VT=SNP
8	4310599	rs5000536	C	G	100	PASS	AC=549;AF=0.109625;AN=5008;NS=2504;DP=18044;EAS_AF=0.0942;AMR_AF=0.0821;AFR_AF=0.031;EUR_AF=0.16;SAS_AF=0.1994;AA=C|||;VT=SNP
8	4310656	rs13253098	C	T	100	PASS	AC=837;AF=0.167133;AN=5008;NS=2504;DP=17542;EAS_AF=0.0685;AMR_AF=0.2507;AFR_AF=0.0968;EUR_AF=0.2813;SAS_AF=0.1871;AA=C|||;VT=SNP
8	4310667	rs5000535	G	A	100	PASS	AC=551;AF=0.110024;AN=5008;NS=2504;DP=17262;EAS_AF=0.0942;AMR_AF=0.0821;AFR_AF=0.031;EUR_AF=0.161;SAS_AF=0.2004;AA=G|||;VT=SNP
8	4310726	rs5000534	G	A	100	PASS	AC=554;AF=0.110623;AN=5008;NS=2504;DP=18332;EAS_AF=0.1002;AMR_AF=0.0821;AFR_AF=0.0295;EUR_AF=0.161;SAS_AF=0.1994;AA=G|||;VT=SNP
8	4310884	rs74962223	T	A	100	PASS	AC=559;AF=0.111621;AN=5008;NS=2504;DP=19923;EAS_AF=0.0942;AMR_AF=0.0821;AFR_AF=0.0371;EUR_AF=0.161;SAS_AF=0.2004;AA=T|||;VT=SNP
8	4310936	rs73660853	A	G	100	PASS	AC=570;AF=0.113818;AN=5008;NS=2504;DP=19840;EAS_AF=0.0942;AMR_AF=0.0836;AFR_AF=0.0461;EUR_AF=0.161;SAS_AF=0.1984;AA=G|||;VT=SNP
8	4311150	rs73660854	T	A	100	PASS	AC=553;AF=0.110423;AN=5008;NS=2504;DP=16062;EAS_AF=0.0933;AMR_AF=0.0807;AFR_AF=0.0378;EUR_AF=0.161;SAS_AF=0.1953;AA=A|||;VT=SNP
8	4311195	rs73660855	G	A	100	PASS	AC=528;AF=0.105431;AN=5008;NS=2504;DP=14602;EAS_AF=0.0923;AMR_AF=0.0836;AFR_AF=0.0182;EUR_AF=0.161;SAS_AF=0.1953;AA=A|||;VT=SNP
8	4311252	rs76211787	T	C	100	PASS	AC=655;AF=0.130791;AN=5008;NS=2504;DP=16425;EAS_AF=0.0923;AMR_AF=0.0994;AFR_AF=0.0847;EUR_AF=0.1879;SAS_AF=0.1963;AA=C|||;VT=SNP
8	4311261	rs79363637	G	C	100	PASS	AC=655;AF=0.130791;AN=5008;NS=2504;DP=16100;EAS_AF=0.0923;AMR_AF=0.0994;AFR_AF=0.0847;EUR_AF=0.1879;SAS_AF=0.1963;AA=g|||;VT=SNP
8	4311313	rs73660857	G	A	100	PASS	AC=553;AF=0.110423;AN=5008;NS=2504;DP=12897;EAS_AF=0.0923;AMR_AF=0.0836;AFR_AF=0.0371;EUR_AF=0.161;SAS_AF=0.1953;AA=A|||;VT=SNP
8	4311388	rs147623659	C	G	100	PASS	AC=617;AF=0.123203;AN=5008;NS=2504;DP=10251;EAS_AF=0.0923;AMR_AF=0.0865;AFR_AF=0.084;EUR_AF=0.161;SAS_AF=0.1953;AA=G|||;VT=SNP
8	4311409	rs2959179	C	T	100	PASS	AC=4372;AF=0.873003;AN=5008;NS=2504;DP=10959;EAS_AF=0.9276;AMR_AF=0.8862;AFR_AF=0.7617;EUR_AF=0.8877;SAS_AF=0.9427;AA=T|||;VT=SNP
8	4311623	rs74448082	C	T	100	PASS	AC=939;AF=0.1875;AN=5008;NS=2504;DP=14976;EAS_AF=0.4058;AMR_AF=0.2133;AFR_AF=0.0371;EUR_AF=0.0954;SAS_AF=0.2423;AA=C|||;VT=SNP
8	4311659	rs77395733	A	T	100	PASS	AC=512;AF=0.102236;AN=5008;NS=2504;DP=15833;EAS_AF=0.1002;AMR_AF=0.0764;AFR_AF=0.0038;EUR_AF=0.162;SAS_AF=0.1943;AA=A|||;VT=SNP
8	4312141	rs1658813	G	C	100	PASS	AC=2154;AF=0.430112;AN=5008;NS=2504;DP=17869;EAS_AF=0.751;AMR_AF=0.4611;AFR_AF=0.2118;EUR_AF=0.2913;SAS_AF=0.5153;AA=G|||;VT=SNP
8	4312402	rs7006288	G	A	100	PASS	AC=1010;AF=0.201677;AN=5008;NS=2504;DP=20377;EAS_AF=0.0774;AMR_AF=0.2968;AFR_AF=0.09;EUR_AF=0.3897;SAS_AF=0.2198;AA=T|||;VT=SNP
8	4312553	rs28483476	G	T	100	PASS	AC=1086;AF=0.216853;AN=5008;NS=2504;DP=18100;EAS_AF=0.3333;AMR_AF=0.2421;AFR_AF=0.059;EUR_AF=0.2346;SAS_AF=0.274;AA=G|||;VT=SNP
8	4312582	rs75806902	C	G	100	PASS	AC=528;AF=0.105431;AN=5008;NS=2504;DP=18578;EAS_AF=0.0962;AMR_AF=0.085;AFR_AF=0.0083;EUR_AF=0.168;SAS_AF=0.1963;AA=C|||;VT=SNP
8	4312662	rs35884056	G	C	100	PASS	AC=888;AF=0.177316;AN=5008;NS=2504;DP=20916;EAS_AF=0.0694;AMR_AF=0.2637;AFR_AF=0.1104;EUR_AF=0.3042;SAS_AF=0.1871;AA=G|||;VT=SNP
8	4312791	rs77104677	G	C	100	PASS	AC=515;AF=0.102835;AN=5008;NS=2504;DP=19242;EAS_AF=0.0962;AMR_AF=0.0749;AFR_AF=0.0038;EUR_AF=0.164;SAS_AF=0.2004;AA=G|||;VT=SNP
8	4312808	rs62481022	G	A	100	PASS	AC=2493;AF=0.497804;AN=5008;NS=2504;DP=19008;EAS_AF=0.499;AMR_AF=0.5821;AFR_AF=0.1725;EUR_AF=0.7038;SAS_AF=0.6646;AA=A|||;VT=SNP
8	4312888	rs62481023	A	G	100	PASS	AC=1225;AF=0.244609;AN=5008;NS=2504;DP=17826;EAS_AF=0.3343;AMR_AF=0.2594;AFR_AF=0.0628;EUR_AF=0.2932;SAS_AF=0.3374;AA=A|||;VT=SNP
8	4313182	rs34078610	G	C	100	PASS	AC=867;AF=0.173123;AN=5008;NS=2504;DP=16428;EAS_AF=0.0704;AMR_AF=0.2565;AFR_AF=0.1059;EUR_AF=0.2932;SAS_AF=0.1871;AA=G|||;VT=SNP
8	4313576	rs4875345	T	C	100	PASS	AC=694;AF=0.138578;AN=5008;NS=2504;DP=12059;EAS_AF=0.0714;AMR_AF=0.2378;AFR_AF=0.0688;EUR_AF=0.2386;SAS_AF=0.1288;AA=T|||;VT=SNP
8	4313720	rs4875346	G	A	100	PASS	AC=1658;AF=0.33107;AN=5008;NS=2504;DP=14918;EAS_AF=0.1736;AMR_AF=0.3516;AFR_AF=0.3767;EUR_AF=0.4175;SAS_AF=0.3282;AA=G|||;VT=SNP
8	4313930	rs28605621	G	A	100	PASS	AC=1072;AF=0.214058;AN=5008;NS=2504;DP=19452;EAS_AF=0.3244;AMR_AF=0.2406;AFR_AF=0.0779;EUR_AF=0.2097;SAS_AF=0.2699;AA=G|||;VT=SNP
8	4313932	rs74818514	C	G	100	PASS	AC=585;AF=0.116813;AN=5008;NS=2504;DP=19466;EAS_AF=0.1032;AMR_AF=0.0937;AFR_AF=0.0113;EUR_AF=0.1918;SAS_AF=0.2127;AA=c|||;VT=SNP
8	4314005	rs7844844	G	A	100	PASS	AC=1469;AF=0.293331;AN=5008;NS=2504;DP=18604;EAS_AF=0.3264;AMR_AF=0.3545;AFR_AF=0.1127;EUR_AF=0.4046;SAS_AF=0.3456;AA=G|||;VT=SNP
8	4314308	rs79966745	G	A	100	PASS	AC=610;AF=0.121805;AN=5008;NS=2504;DP=16139;EAS_AF=0.1022;AMR_AF=0.0994;AFR_AF=0.0166;EUR_AF=0.1978;SAS_AF=0.2219;AA=g|||;VT=SNP
8	4314319	rs76083514	G	C	100	PASS	AC=595;AF=0.11881;AN=5008;NS=2504;DP=16327;EAS_AF=0.1022;AMR_AF=0.0951;AFR_AF=0.0053;EUR_AF=0.1988;SAS_AF=0.2239;AA=G|||;VT=SNP
8	4314848	rs10441633	T	C	100	PASS	AC=1267;AF=0.252995;AN=5008;NS=2504;DP=16366;EAS_AF=0.3889;AMR_AF=0.2536;AFR_AF=0.2549;EUR_AF=0.1252;SAS_AF=0.2413;AA=T|||;VT=SNP
8	4314917	rs1217680	A	G	100	PASS	AC=4207;AF=0.840056;AN=5008;NS=2504;DP=16951;EAS_AF=0.8988;AMR_AF=0.8501;AFR_AF=0.7413;EUR_AF=0.8191;SAS_AF=0.9274;AA=G|||;VT=SNP
8	4315213	rs10092005	C	T	100	PASS	AC=816;AF=0.162939;AN=5008;NS=2504;DP=19020;EAS_AF=0.2153;AMR_AF=0.196;AFR_AF=0.0764;EUR_AF=0.1491;SAS_AF=0.2168;AA=C|||;VT=SNP
8	4315349	rs12675246	G	C	100	PASS	AC=450;AF=0.0898562;AN=5008;NS=2504;DP=16556;EAS_AF=0.0704;AMR_AF=0.0749;AFR_AF=0.0696;EUR_AF=0.1352;SAS_AF=0.1012;AA=G|||;VT=SNP
8	4315389	rs988378	G	C	100	PASS	AC=1076;AF=0.214856;AN=5008;NS=2504;DP=17215;EAS_AF=0.1716;AMR_AF=0.2522;AFR_AF=0.0756;EUR_AF=0.331;SAS_AF=0.3016;AA=G|||;VT=SNP
8	4315838	rs1217677	C	T	100	PASS	AC=4092;AF=0.817093;AN=5008;NS=2504;DP=15678;EAS_AF=0.8532;AMR_AF=0.8415;AFR_AF=0.7284;EUR_AF=0.8022;SAS_AF=0.8978;AA=T|||;VT=SNP
8	4316054	rs17336844	T	C	100	PASS	AC=678;AF=0.135383;AN=5008;NS=2504;DP=16164;EAS_AF=0.1161;AMR_AF=0.1729;AFR_AF=0.0061;EUR_AF=0.2068;SAS_AF=0.2301;AA=T|||;VT=SNP
8	4316273	rs17336858	A	T	100	PASS	AC=420;AF=0.0838658;AN=5008;NS=2504;DP=17184;EAS_AF=0.0655;AMR_AF=0.1484;AFR_AF=0.0045;EUR_AF=0.1431;SAS_AF=0.1033;AA=A|||;VT=SNP
8	4316478	rs13271708	G	C	100	PASS	AC=668;AF=0.133387;AN=5008;NS=2504;DP=18916;EAS_AF=0.0724;AMR_AF=0.1614;AFR_AF=0.0711;EUR_AF=0.2694;SAS_AF=0.1207;AA=G|||;VT=SNP
8	4316572	rs77906338	G	A	100	PASS	AC=403;AF=0.0804712;AN=5008;NS=2504;DP=17885;EAS_AF=0.0744;AMR_AF=0.072;AFR_AF=0.0333;EUR_AF=0.1372;SAS_AF=0.0982;AA=G|||;VT=SNP
8	4316702	rs77307145	G	C	100	PASS	AC=571;AF=0.114018;AN=5008;NS=2504;DP=20907;EAS_AF=0.1071;AMR_AF=0.1023;AFR_AF=0.0159;EUR_AF=0.1839;SAS_AF=0.1902;AA=G|||;VT=SNP
8	4317034	rs59220908	A	T	100	PASS	AC=791;AF=0.157947;AN=5008;NS=2504;DP=18238;EAS_AF=0.1131;AMR_AF=0.1715;AFR_AF=0.0862;EUR_AF=0.2087;SAS_AF=0.2393;AA=A|||;VT=SNP
8	4317145	rs1217676	T	C	100	PASS	AC=4427;AF=0.883986;AN=5008;NS=2504;DP=16767;EAS_AF=0.8681;AMR_AF=0.8977;AFR_AF=0.82;EUR_AF=0.9056;SAS_AF=0.955;AA=N|||;VT=SNP
8	4317280	rs10282822	T	C	100	PASS	AC=1628;AF=0.32508;AN=5008;NS=2504;DP=17373;EAS_AF=0.3651;AMR_AF=0.366;AFR_AF=0.1619;EUR_AF=0.4085;SAS_AF=0.3896;AA=C|||;VT=SNP
8	4317346	rs1217675	G	T	100	PASS	AC=1123;AF=0.224241;AN=5008;NS=2504;DP=17068;EAS_AF=0.0784;AMR_AF=0.1527;AFR_AF=0.4357;EUR_AF=0.2346;SAS_AF=0.1288;AA=T|||;VT=SNP
8	4317395	rs1217674	A	T	100	PASS	AC=1430;AF=0.285543;AN=5008;NS=2504;DP=16786;EAS_AF=0.3562;AMR_AF=0.2478;AFR_AF=0.4259;EUR_AF=0.1074;SAS_AF=0.2331;AA=A|||;VT=SNP
8	4317699	rs4875347	T	C	100	PASS	AC=674;AF=0.134585;AN=5008;NS=2504;DP=14155;EAS_AF=0.0942;AMR_AF=0.1225;AFR_AF=0.0696;EUR_AF=0.2416;SAS_AF=0.1626;AA=T|||;VT=SNP
8	4317841	rs13254545	G	T	100	PASS	AC=1530;AF=0.305511;AN=5008;NS=2504;DP=13502;EAS_AF=0.3433;AMR_AF=0.33;AFR_AF=0.2005;EUR_AF=0.3519;SAS_AF=0.3436;AA=G|||;VT=SNP
8	4317842	rs13257745	A	T	100	PASS	AC=1524;AF=0.304313;AN=5008;NS=2504;DP=13501;EAS_AF=0.3423;AMR_AF=0.3314;AFR_AF=0.1989;EUR_AF=0.3509;SAS_AF=0.3405;AA=A|||;VT=SNP
8	4317867	rs76037970	G	C	100	PASS	AC=651;AF=0.129992;AN=5008;NS=2504;DP=13170;EAS_AF=0.1141;AMR_AF=0.1671;AFR_AF=0.0061;EUR_AF=0.2018;SAS_AF=0.2137;AA=G|||;VT=SNP
8	4318924	rs1217672	A	G	100	PASS	AC=881;AF=0.175919;AN=5008;NS=2504;DP=15489;EAS_AF=0.3016;AMR_AF=0.2176;AFR_AF=0.0749;EUR_AF=0.0984;SAS_AF=0.2331;AA=A|||;VT=SNP
8	4318928	rs75536128	G	A	100	PASS	AC=834;AF=0.166534;AN=5008;NS=2504;DP=15315;EAS_AF=0.3016;AMR_AF=0.2161;AFR_AF=0.0446;EUR_AF=0.0934;SAS_AF=0.2321;AA=G|||;VT=SNP
8	4319071	rs73178980	G	C	100	PASS	AC=776;AF=0.154952;AN=5008;NS=2504;DP=10924;EAS_AF=0.0804;AMR_AF=0.2421;AFR_AF=0.0507;EUR_AF=0.2753;SAS_AF=0.1871;AA=g|||;VT=SNP
8	4319188	rs62479670	T	C	100	PASS	AC=1802;AF=0.359824;AN=5008;NS=2504;DP=12485;EAS_AF=0.3899;AMR_AF=0.3458;AFR_AF=0.3086;EUR_AF=0.3479;SAS_AF=0.4202;AA=T|||;VT=SNP
8	4319435	rs1217670	C	T	100	PASS	AC=4489;AF=0.896366;AN=5008;NS=2504;DP=11791;EAS_AF=0.8512;AMR_AF=0.9107;AFR_AF=0.8729;EUR_AF=0.9205;SAS_AF=0.9397;AA=C|||;VT=SNP
8	4319714	rs1217669	T	G	100	PASS	AC=880;AF=0.175719;AN=5008;NS=2504;DP=15496;EAS_AF=0.3085;AMR_AF=0.2104;AFR_AF=0.0711;EUR_AF=0.1004;SAS_AF=0.2331;AA=T|||;VT=SNP
8	4319850	rs12545377	G	A	100	PASS	AC=776;AF=0.154952;AN=5008;NS=2504;DP=15463;EAS_AF=0.0774;AMR_AF=0.0879;AFR_AF=0.2534;EUR_AF=0.1501;SAS_AF=0.1544;AA=A|||;VT=SNP
8	4319880	rs2406686	T	C	100	PASS	AC=782;AF=0.15615;AN=5008;NS=2504;DP=15908;EAS_AF=0.131;AMR_AF=0.2089;AFR_AF=0.0182;EUR_AF=0.2276;SAS_AF=0.2577;AA=T|||;VT=SNP
8	4320053	rs2163306	A	G	100	PASS	AC=767;AF=0.153155;AN=5008;NS=2504;DP=15192;EAS_AF=0.131;AMR_AF=0.2075;AFR_AF=0.0068;EUR_AF=0.2266;SAS_AF=0.2597;AA=A|||;VT=SNP
8	4320194	rs76037801	G	C	100	PASS	AC=794;AF=0.158546;AN=5008;NS=2504;DP=16855;EAS_AF=0.0774;AMR_AF=0.098;AFR_AF=0.2421;EUR_AF=0.1759;SAS_AF=0.1544;AA=G|||;VT=SNP
8	4320301	rs12676259	A	G	100	PASS	AC=1036;AF=0.206869;AN=5008;NS=2504;DP=15192;EAS_AF=0.0794;AMR_AF=0.2176;AFR_AF=0.2526;EUR_AF=0.2704;SAS_AF=0.2035;AA=A|||;VT=SNP
8	4320342	rs1217668	G	A	100	PASS	AC=4188;AF=0.836262;AN=5008;NS=2504;DP=15357;EAS_AF=0.8452;AMR_AF=0.8617;AFR_AF=0.7663;EUR_AF=0.83;SAS_AF=0.91;AA=A|||;VT=SNP
8	4320599	rs77622052	A	T	100	PASS	AC=406;AF=0.0810703;AN=5008;NS=2504;DP=15992;EAS_AF=0.0754;AMR_AF=0.0605;AFR_AF=0.0038;EUR_AF=0.1342;SAS_AF=0.1513;AA=A|||;VT=SNP
8	4320656	rs11136745	A	G	100	PASS	AC=840;AF=0.167732;AN=5008;NS=2504;DP=16108;EAS_AF=0.0774;AMR_AF=0.17;AFR_AF=0.2549;EUR_AF=0.1531;SAS_AF=0.1564;AA=A|||;VT=SNP
8	4320749	rs1217666	A	C	100	PASS	AC=4357;AF=0.870008;AN=5008;NS=2504;DP=15718;EAS_AF=0.8571;AMR_AF=0.8718;AFR_AF=0.8684;EUR_AF=0.835;SAS_AF=0.9202;AA=C|||;VT=SNP
8	4321106	rs13250119	G	A	100	PASS	AC=484;AF=0.0966454;AN=5008;NS=2504;DP=18295;EAS_AF=0.0923;AMR_AF=0.1427;AFR_AF=0.0098;EUR_AF=0.1789;SAS_AF=0.1012;AA=G|||;VT=SNP
8	4321252	rs1217664	C	G	100	PASS	AC=4274;AF=0.853435;AN=5008;NS=2504;DP=18265;EAS_AF=0.8452;AMR_AF=0.8689;AFR_AF=0.8162;EUR_AF=0.838;SAS_AF=0.9172;AA=G|||;VT=SNP
8	4321350	rs1529582	T	G	100	PASS	AC=788;AF=0.157348;AN=5008;NS=2504;DP=17856;EAS_AF=0.13;AMR_AF=0.2104;AFR_AF=0.0242;EUR_AF=0.2286;SAS_AF=0.2546;AA=T|||;VT=SNP
8	4321410	rs6558885	G	A	100	PASS	AC=781;AF=0.15595;AN=5008;NS=2504;DP=18968;EAS_AF=0.0774;AMR_AF=0.085;AFR_AF=0.2731;EUR_AF=0.1491;SAS_AF=0.136;AA=G|||;VT=SNP
8	4321553	rs7841776	A	G	100	PASS	AC=764;AF=0.152556;AN=5008;NS=2504;DP=19083;EAS_AF=0.0774;AMR_AF=0.0836;AFR_AF=0.2504;EUR_AF=0.1511;SAS_AF=0.1483;AA=A|||;VT=SNP
8	4321612	rs7822968	G	C	100	PASS	AC=672;AF=0.134185;AN=5008;NS=2504;DP=19056;EAS_AF=0.0794;AMR_AF=0.0821;AFR_AF=0.1694;EUR_AF=0.172;SAS_AF=0.1411;AA=G|||;VT=SNP
8	4321764	rs1217662	T	G	100	PASS	AC=4278;AF=0.854233;AN=5008;NS=2504;DP=19516;EAS_AF=0.8542;AMR_AF=0.8674;AFR_AF=0.823;EUR_AF=0.837;SAS_AF=0.9049;AA=A|||;VT=SNP
8	4322286	rs59171014	G	A	100	PASS	AC=800;AF=0.159744;AN=5008;NS=2504;DP=17447;EAS_AF=0.3125;AMR_AF=0.2017;AFR_AF=0.0348;EUR_AF=0.0885;SAS_AF=0.2147;AA=G|||;VT=SNP
8	4322402	rs1997139	A	G	100	PASS	AC=991;AF=0.197883;AN=5008;NS=2504;DP=16641;EAS_AF=0.0784;AMR_AF=0.1844;AFR_AF=0.2587;EUR_AF=0.2823;SAS_AF=0.1616;AA=C|||;VT=SNP
8	4322434	rs9644367	T	C	100	PASS	AC=709;AF=0.141573;AN=5008;NS=2504;DP=17491;EAS_AF=0.1181;AMR_AF=0.2104;AFR_AF=0.0061;EUR_AF=0.2087;SAS_AF=0.2311;AA=T|||;VT=SNP
8	4322454	rs9314531	A	G	100	PASS	AC=1532;AF=0.305911;AN=5008;NS=2504;DP=18554;EAS_AF=0.3532;AMR_AF=0.3646;AFR_AF=0.1505;EUR_AF=0.3907;SAS_AF=0.3384;AA=A|||;VT=SNP
8	4322748	rs6999093	C	T	100	PASS	AC=803;AF=0.160343;AN=5008;NS=2504;DP=20022;EAS_AF=0.0774;AMR_AF=0.0937;AFR_AF=0.2882;EUR_AF=0.1471;SAS_AF=0.1339;AA=T|||;VT=SNP
8	4322764	rs13262098	T	C	100	PASS	AC=1571;AF=0.313698;AN=5008;NS=2504;DP=20042;EAS_AF=0.3562;AMR_AF=0.3689;AFR_AF=0.1702;EUR_AF=0.3917;SAS_AF=0.3446;AA=T|||;VT=SNP
8	4322957	rs1217660	G	C	100	PASS	AC=4666;AF=0.931709;AN=5008;NS=2504;DP=20935;EAS_AF=0.8492;AMR_AF=0.9222;AFR_AF=0.9962;EUR_AF=0.9185;SAS_AF=0.9499;AA=C|||;VT=SNP
8	4323232	rs1217659	T	A	100	PASS	AC=4223;AF=0.843251;AN=5008;NS=2504;DP=21090;EAS_AF=0.8492;AMR_AF=0.866;AFR_AF=0.8079;EUR_AF=0.825;SAS_AF=0.8875;AA=A|||;VT=SNP
8	4323269	rs13252925	G	C	100	PASS	AC=459;AF=0.0916534;AN=5008;NS=2504;DP=20383;EAS_AF=0.0744;AMR_AF=0.147;AFR_AF=0.0113;EUR_AF=0.175;SAS_AF=0.093;AA=G|||;VT=SNP
8	4325025	rs17070360	G	C	100	PASS	AC=766;AF=0.152955;AN=5008;NS=2504;DP=19077;EAS_AF=0.2877;AMR_AF=0.1974;AFR_AF=0.0348;EUR_AF=0.0875;SAS_AF=0.2096;AA=G|||;VT=SNP
8	4325284	rs17415198	T	G	100	PASS	AC=784;AF=0.15655;AN=5008;NS=2504;DP=18152;EAS_AF=0.129;AMR_AF=0.2161;AFR_AF=0.0151;EUR_AF=0.2316;SAS_AF=0.2566;AA=T|||;VT=SNP
8	4325476	rs1217684	T	C	100	PASS	AC=4414;AF=0.88139;AN=5008;NS=2504;DP=18493;EAS_AF=0.8423;AMR_AF=0.8948;AFR_AF=0.8427;EUR_AF=0.9056;SAS_AF=0.9397;AA=C|||;VT=SNP
8	4325924	rs62479671	T	C	100	PASS	AC=824;AF=0.164537;AN=5008;NS=2504;DP=20279;EAS_AF=0.2986;AMR_AF=0.1974;AFR_AF=0.0787;EUR_AF=0.0586;SAS_AF=0.228;AA=T|||;VT=SNP
8	4325958	rs1154072	C	G	100	PASS	AC=4257;AF=0.85004;AN=5008;NS=2504;DP=20531;EAS_AF=0.8284;AMR_AF=0.8573;AFR_AF=0.8457;EUR_AF=0.8211;SAS_AF=0.9029;AA=C|||;VT=SNP
8	4326567	rs56399018	T	C	100	PASS	AC=684;AF=0.136581;AN=5008;NS=2504;DP=18592;EAS_AF=0.0982;AMR_AF=0.196;AFR_AF=0.0182;EUR_AF=0.2018;SAS_AF=0.227;AA=T|||;VT=SNP
8	4326865	rs56158884	T	A	100	PASS	AC=666;AF=0.132987;AN=5008;NS=2504;DP=19296;EAS_AF=0.0992;AMR_AF=0.1945;AFR_AF=0.0061;EUR_AF=0.2028;SAS_AF=0.2239;AA=T|||;VT=SNP
8	4327082	rs35272888	T	G	100	PASS	AC=1056;AF=0.210863;AN=5008;NS=2504;DP=19377;EAS_AF=0.0754;AMR_AF=0.196;AFR_AF=0.2171;EUR_AF=0.3519;SAS_AF=0.2076;AA=T|||;VT=SNP
8	4327266	rs1154074	G	C	100	PASS	AC=4642;AF=0.926917;AN=5008;NS=2504;DP=17196;EAS_AF=0.8482;AMR_AF=0.9135;AFR_AF=0.9962;EUR_AF=0.9105;SAS_AF=0.9407;AA=C|||;VT=SNP
8	4327287	rs73178999	A	T	100	PASS	AC=678;AF=0.135383;AN=5008;NS=2504;DP=18169;EAS_AF=0.0992;AMR_AF=0.1945;AFR_AF=0.0174;EUR_AF=0.1998;SAS_AF=0.2239;AA=A|||;VT=SNP
8	4327305	rs58122272	C	T	100	PASS	AC=1616;AF=0.322684;AN=5008;NS=2504;DP=18621;EAS_AF=0.3978;AMR_AF=0.3487;AFR_AF=0.0681;EUR_AF=0.4761;SAS_AF=0.4131;AA=C|||;VT=SNP
8	4328106	rs4875349	T	C	100	PASS	AC=2071;AF=0.413538;AN=5008;NS=2504;DP=18160;EAS_AF=0.4395;AMR_AF=0.4957;AFR_AF=0.2186;EUR_AF=0.5666;SAS_AF=0.4346;AA=T|||;VT=SNP
8	4328250	rs12547280	G	C	100	PASS	AC=1971;AF=0.39357;AN=5008;NS=2504;DP=18060;EAS_AF=0.4454;AMR_AF=0.5;AFR_AF=0.1528;EUR_AF=0.5487;SAS_AF=0.4305;AA=G|||;VT=SNP
8	4328310	rs59761668	G	A	100	PASS	AC=653;AF=0.130391;AN=5008;NS=2504;DP=17945;EAS_AF=0.25;AMR_AF=0.1873;AFR_AF=0.0348;EUR_AF=0.0537;SAS_AF=0.1748;AA=G|||;VT=SNP
8	4328406	rs12547327	G	A	100	PASS	AC=2908;AF=0.580671;AN=5008;NS=2504;DP=16073;EAS_AF=0.7034;AMR_AF=0.7032;AFR_AF=0.3956;EUR_AF=0.6064;SAS_AF=0.591;AA=g|||;VT=SNP
8	4329109	rs11783613	G	T	100	PASS	AC=651;AF=0.129992;AN=5008;NS=2504;DP=18289;EAS_AF=0.2381;AMR_AF=0.1888;AFR_AF=0.0333;EUR_AF=0.0547;SAS_AF=0.1851;AA=G|||;VT=SNP
8	4329915	rs34432088	T	C	100	PASS	AC=2184;AF=0.436102;AN=5008;NS=2504;DP=11537;EAS_AF=0.4841;AMR_AF=0.5029;AFR_AF=0.2095;EUR_AF=0.5885;SAS_AF=0.4888;AA=T|||;VT=SNP
8	4331815	rs9657397	A	T	100	PASS	AC=1794;AF=0.358227;AN=5008;NS=2504;DP=16913;EAS_AF=0.4077;AMR_AF=0.4251;AFR_AF=0.1051;EUR_AF=0.5547;SAS_AF=0.3998;AA=A|||;VT=SNP
8	4332061	rs9657367	G	C	100	PASS	AC=1703;AF=0.340056;AN=5008;NS=2504;DP=18398;EAS_AF=0.4077;AMR_AF=0.3357;AFR_AF=0.0976;EUR_AF=0.5388;SAS_AF=0.3967;AA=G|||;VT=SNP
8	4332217	rs34991116	C	T	100	PASS	AC=626;AF=0.125;AN=5008;NS=2504;DP=17662;EAS_AF=0.2034;AMR_AF=0.1816;AFR_AF=0.0333;EUR_AF=0.0517;SAS_AF=0.2035;AA=C|||;VT=SNP
8	4333153	rs4875105	C	A	100	PASS	AC=1585;AF=0.316494;AN=5008;NS=2504;DP=17609;EAS_AF=0.379;AMR_AF=0.3112;AFR_AF=0.0726;EUR_AF=0.5249;SAS_AF=0.3712;AA=C|||;VT=SNP
8	4333886	rs1154082	C	T	100	PASS	AC=593;AF=0.118411;AN=5008;NS=2504;DP=12904;EAS_AF=0.0308;AMR_AF=0.0879;AFR_AF=0.2579;EUR_AF=0.0924;SAS_AF=0.0685;AA=T|||;VT=SNP
8	4334217	rs17063261	G	A	100	PASS	AC=3598;AF=0.71845;AN=5008;NS=2504;DP=16720;EAS_AF=0.7411;AMR_AF=0.83;AFR_AF=0.5197;EUR_AF=0.7922;SAS_AF=0.8088;AA=A|||;VT=SNP
8	4334519	rs17070375	A	T	100	PASS	AC=748;AF=0.149361;AN=5008;NS=2504;DP=19777;EAS_AF=0.2381;AMR_AF=0.1888;AFR_AF=0.0764;EUR_AF=0.0567;SAS_AF=0.2239;AA=A|||;VT=SNP
8	4334618	rs2959180	A	C	100	PASS	AC=4423;AF=0.883187;AN=5008;NS=2504;DP=18859;EAS_AF=0.8433;AMR_AF=0.928;AFR_AF=0.8328;EUR_AF=0.9056;SAS_AF=0.9376;AA=c|||;VT=SNP
8	4334769	rs6995921	G	C	100	PASS	AC=1767;AF=0.352835;AN=5008;NS=2504;DP=16830;EAS_AF=0.4028;AMR_AF=0.3242;AFR_AF=0.1672;EUR_AF=0.5398;SAS_AF=0.3804;AA=G|||;VT=SNP
8	4335204	rs10101341	C	A	100	PASS	AC=1536;AF=0.306709;AN=5008;NS=2504;DP=16339;EAS_AF=0.3651;AMR_AF=0.2983;AFR_AF=0.0711;EUR_AF=0.5219;SAS_AF=0.3497;AA=C|||;VT=SNP
8	4335682	rs4875350	T	C	100	PASS	AC=824;AF=0.164537;AN=5008;NS=2504;DP=17746;EAS_AF=0.1399;AMR_AF=0.2867;AFR_AF=0.0242;EUR_AF=0.2147;SAS_AF=0.2413;AA=T|||;VT=SNP
8	4336502	rs1526337	A	T	100	PASS	AC=1742;AF=0.347843;AN=5008;NS=2504;DP=14166;EAS_AF=0.4563;AMR_AF=0.3545;AFR_AF=0.0726;EUR_AF=0.5527;SAS_AF=0.3926;AA=A|||;VT=SNP
8	4336650	rs59876996	C	G	100	PASS	AC=674;AF=0.134585;AN=5008;NS=2504;DP=13324;EAS_AF=0.2153;AMR_AF=0.1888;AFR_AF=0.0356;EUR_AF=0.0547;SAS_AF=0.229;AA=G|||;VT=SNP
8	4337196	rs1624021	C	T	100	PASS	AC=3276;AF=0.654153;AN=5008;NS=2504;DP=15858;EAS_AF=0.6567;AMR_AF=0.6455;AFR_AF=0.5991;EUR_AF=0.6998;SAS_AF=0.6851;AA=T|||;VT=SNP
8	4337287	rs58223356	T	C	100	PASS	AC=722;AF=0.144169;AN=5008;NS=2504;DP=16583;EAS_AF=0.2232;AMR_AF=0.1902;AFR_AF=0.0719;EUR_AF=0.0527;SAS_AF=0.2219;AA=t|||;VT=SNP
8	4337452	rs111705636	C	T	100	PASS	AC=713;AF=0.142372;AN=5008;NS=2504;DP=13569;EAS_AF=0.2163;AMR_AF=0.1902;AFR_AF=0.0719;EUR_AF=0.0527;SAS_AF=0.2198;AA=C|||;VT=SNP
8	4337511	rs76709381	C	T	100	PASS	AC=713;AF=0.142372;AN=5008;NS=2504;DP=17160;EAS_AF=0.2163;AMR_AF=0.1902;AFR_AF=0.0719;EUR_AF=0.0527;SAS_AF=0.2198;AA=t|||;VT=SNP
8	4338477	rs1725119	A	T	100	PASS	AC=2496;AF=0.498403;AN=5008;NS=2504;DP=18796;EAS_AF=0.4812;AMR_AF=0.4885;AFR_AF=0.4039;EUR_AF=0.6511;SAS_AF=0.4939;AA=T|||;VT=SNP
8	4339207	rs1725122	G	A	100	PASS	AC=4179;AF=0.834465;AN=5008;NS=2504;DP=18129;EAS_AF=0.7817;AMR_AF=0.9121;AFR_AF=0.7156;EUR_AF=0.8956;SAS_AF=0.9315;AA=A|||;VT=SNP
8	4339356	rs56289003	A	G	100	PASS	AC=763;AF=0.152356;AN=5008;NS=2504;DP=17226;EAS_AF=0.1319;AMR_AF=0.1787;AFR_AF=0.0673;EUR_AF=0.1839;SAS_AF=0.2372;AA=A|||;VT=SNP
8	4339509	rs10106998	T	C	100	PASS	AC=3039;AF=0.606829;AN=5008;NS=2504;DP=15809;EAS_AF=0.5446;AMR_AF=0.6844;AFR_AF=0.3464;EUR_AF=0.837;SAS_AF=0.7311;AA=T|||;VT=SNP
8	4339684	rs77986837	G	A	100	PASS	AC=639;AF=0.127596;AN=5008;NS=2504;DP=19544;EAS_AF=0.1855;AMR_AF=0.1902;AFR_AF=0.0575;EUR_AF=0.0517;SAS_AF=0.1963;AA=G|||;VT=SNP
8	4340037	rs1658822	C	T	100	PASS	AC=4238;AF=0.846246;AN=5008;NS=2504;DP=21467;EAS_AF=0.7817;AMR_AF=0.9265;AFR_AF=0.7511;EUR_AF=0.8976;SAS_AF=0.9315;AA=T|||;VT=SNP
8	4340056	rs12550204	T	C	100	PASS	AC=3031;AF=0.605232;AN=5008;NS=2504;DP=21830;EAS_AF=0.5704;AMR_AF=0.6888;AFR_AF=0.3154;EUR_AF=0.838;SAS_AF=0.7342;AA=T|||;VT=SNP
8	4340564	rs11786835	T	A	100	PASS	AC=641;AF=0.127995;AN=5008;NS=2504;DP=17391;EAS_AF=0.1954;AMR_AF=0.1931;AFR_AF=0.0484;EUR_AF=0.0527;SAS_AF=0.1973;AA=T|||;VT=SNP
8	4340836	rs11776255	G	A	100	PASS	AC=637;AF=0.127196;AN=5008;NS=2504;DP=19310;EAS_AF=0.1875;AMR_AF=0.1931;AFR_AF=0.0484;EUR_AF=0.0537;SAS_AF=0.2004;AA=G|||;VT=SNP
8	4340844	rs2918048	G	C	100	PASS	AC=4377;AF=0.874002;AN=5008;NS=2504;DP=19358;EAS_AF=0.8532;AMR_AF=0.9308;AFR_AF=0.7935;EUR_AF=0.9076;SAS_AF=0.9294;AA=C|||;VT=SNP
8	4341465	rs1632076	C	T	100	PASS	AC=4464;AF=0.891374;AN=5008;NS=2504;DP=16537;EAS_AF=0.8462;AMR_AF=0.9308;AFR_AF=0.8631;EUR_AF=0.9066;SAS_AF=0.9325;AA=T|||;VT=SNP
8	4341633	rs73180913	G	T	100	PASS	AC=548;AF=0.109425;AN=5008;NS=2504;DP=15619;EAS_AF=0.0565;AMR_AF=0.0908;AFR_AF=0.0446;EUR_AF=0.1769;SAS_AF=0.1953;AA=G|||;VT=SNP
8	4341641	rs1725111	G	A	100	PASS	AC=4034;AF=0.805511;AN=5008;NS=2504;DP=15399;EAS_AF=0.8194;AMR_AF=0.8487;AFR_AF=0.7685;EUR_AF=0.8042;SAS_AF=0.8119;AA=A|||;VT=SNP
8	4341792	rs1725112	C	A	100	PASS	AC=4029;AF=0.804513;AN=5008;NS=2504;DP=16711;EAS_AF=0.8224;AMR_AF=0.8487;AFR_AF=0.77;EUR_AF=0.8052;SAS_AF=0.8006;AA=A|||;VT=SNP
8	4341989	rs17070403	C	G	100	PASS	AC=507;AF=0.101238;AN=5008;NS=2504;DP=15806;EAS_AF=0.1905;AMR_AF=0.1686;AFR_AF=0.0068;EUR_AF=0.0288;SAS_AF=0.1636;AA=C|||;VT=SNP
8	4342067	rs74623573	G	C	100	PASS	AC=687;AF=0.137181;AN=5008;NS=2504;DP=16237;EAS_AF=0.1895;AMR_AF=0.2032;AFR_AF=0.0499;EUR_AF=0.0835;SAS_AF=0.2096;AA=G|||;VT=SNP
8	4342209	rs17343492	T	C	100	PASS	AC=695;AF=0.138778;AN=5008;NS=2504;DP=16053;EAS_AF=0.1944;AMR_AF=0.2046;AFR_AF=0.0514;EUR_AF=0.0835;SAS_AF=0.2096;AA=T|||;VT=SNP
8	4342216	rs112230120	G	A	100	PASS	AC=694;AF=0.138578;AN=5008;NS=2504;DP=15969;EAS_AF=0.1954;AMR_AF=0.2032;AFR_AF=0.0499;EUR_AF=0.0845;SAS_AF=0.2096;AA=G|||;VT=SNP
8	4342324	rs111978152	T	C	100	PASS	AC=427;AF=0.0852636;AN=5008;NS=2504;DP=16923;EAS_AF=0.1419;AMR_AF=0.0951;AFR_AF=0.0113;EUR_AF=0.1262;SAS_AF=0.0777;AA=T|||;VT=SNP
8	4342857	rs78666045	A	G	100	PASS	AC=661;AF=0.131989;AN=5008;NS=2504;DP=17896;EAS_AF=0.1994;AMR_AF=0.1931;AFR_AF=0.0492;EUR_AF=0.0547;SAS_AF=0.2106;AA=A|||;VT=SNP
8	4342918	rs80222512	C	T	100	PASS	AC=647;AF=0.129193;AN=5008;NS=2504;DP=18616;EAS_AF=0.1984;AMR_AF=0.1888;AFR_AF=0.0492;EUR_AF=0.0517;SAS_AF=0.2035;AA=c|||;VT=SNP
8	4342921	rs77470831	G	A	100	PASS	AC=652;AF=0.130192;AN=5008;NS=2504;DP=18396;EAS_AF=0.1994;AMR_AF=0.1888;AFR_AF=0.0499;EUR_AF=0.0547;SAS_AF=0.2035;AA=A|||;VT=SNP
8	4343111	rs77375027	T	C	100	PASS	AC=787;AF=0.157149;AN=5008;NS=2504;DP=19099;EAS_AF=0.2063;AMR_AF=0.2003;AFR_AF=0.1089;EUR_AF=0.0626;SAS_AF=0.2382;AA=C|||;VT=SNP
8	4343941	rs73180917	A	C	100	PASS	AC=680;AF=0.135783;AN=5008;NS=2504;DP=8641;EAS_AF=0.0813;AMR_AF=0.2147;AFR_AF=0.0242;EUR_AF=0.1968;SAS_AF=0.2239;AA=A|||;VT=SNP
8	4345284	rs1626142	G	A	100	PASS	AC=2744;AF=0.547923;AN=5008;NS=2504;DP=17494;EAS_AF=0.6002;AMR_AF=0.6081;AFR_AF=0.3464;EUR_AF=0.7018;SAS_AF=0.5654;AA=A|||;VT=SNP
8	4345457	rs1658825	C	T	100	PASS	AC=3984;AF=0.795527;AN=5008;NS=2504;DP=17737;EAS_AF=0.8621;AMR_AF=0.8934;AFR_AF=0.5257;EUR_AF=0.8907;SAS_AF=0.9243;AA=T|||;VT=SNP
8	4346638	rs1154084	C	T	100	PASS	AC=1208;AF=0.241214;AN=5008;NS=2504;DP=15809;EAS_AF=0.2163;AMR_AF=0.2061;AFR_AF=0.4418;EUR_AF=0.0457;SAS_AF=0.2219;AA=T|||;VT=SNP
8	4346831	rs41378144	T	C	100	PASS	AC=728;AF=0.145367;AN=5008;NS=2504;DP=19632;EAS_AF=0.2083;AMR_AF=0.1988;AFR_AF=0.0703;EUR_AF=0.0527;SAS_AF=0.2393;AA=T|||;VT=SNP
8	4347197	rs1154087	A	G	100	PASS	AC=4492;AF=0.896965;AN=5008;NS=2504;DP=19182;EAS_AF=0.8631;AMR_AF=0.9294;AFR_AF=0.8646;EUR_AF=0.9115;SAS_AF=0.9376;AA=G|||;VT=SNP
8	4347236	rs1154088	C	A	100	PASS	AC=3664;AF=0.731629;AN=5008;NS=2504;DP=19448;EAS_AF=0.8423;AMR_AF=0.8343;AFR_AF=0.4773;EUR_AF=0.7972;SAS_AF=0.8211;AA=C|||;VT=SNP
8	4347298	rs78860201	C	T	100	PASS	AC=729;AF=0.145567;AN=5008;NS=2504;DP=19312;EAS_AF=0.2014;AMR_AF=0.2003;AFR_AF=0.0703;EUR_AF=0.0736;SAS_AF=0.2249;AA=C|||;VT=SNP
8	4348688	rs76818812	T	A	100	PASS	AC=813;AF=0.16234;AN=5008;NS=2504;DP=20812;EAS_AF=0.2073;AMR_AF=0.2104;AFR_AF=0.0991;EUR_AF=0.0835;SAS_AF=0.2485;AA=T|||;VT=SNP
8	4348792	rs79236459	C	G	100	PASS	AC=802;AF=0.160144;AN=5008;NS=2504;DP=18951;EAS_AF=0.2004;AMR_AF=0.2118;AFR_AF=0.0991;EUR_AF=0.0825;SAS_AF=0.2444;AA=G|||;VT=SNP
8	4349415	rs1154090	G	C	100	PASS	AC=4259;AF=0.850439;AN=5008;NS=2504;DP=19396;EAS_AF=0.873;AMR_AF=0.9135;AFR_AF=0.7012;EUR_AF=0.8986;SAS_AF=0.9346;AA=C|||;VT=SNP
8	4349763	rs1154092	G	T	100	PASS	AC=589;AF=0.117612;AN=5008;NS=2504;DP=16927;EAS_AF=0.0437;AMR_AF=0.0807;AFR_AF=0.2224;EUR_AF=0.0895;SAS_AF=0.1074;AA=T|||;VT=SNP
8	4349768	rs2043803	T	C	100	PASS	AC=3766;AF=0.751997;AN=5008;NS=2504;DP=17018;EAS_AF=0.8393;AMR_AF=0.8357;AFR_AF=0.5416;EUR_AF=0.8121;SAS_AF=0.8252;AA=T|||;VT=SNP
8	4349983	rs2915061	C	A	100	PASS	AC=514;AF=0.102636;AN=5008;NS=2504;DP=19390;EAS_AF=0.0417;AMR_AF=0.0735;AFR_AF=0.1778;EUR_AF=0.0895;SAS_AF=0.0982;AA=A|||;VT=SNP
8	4350040	rs2043804	C	A	100	PASS	AC=4018;AF=0.802316;AN=5008;NS=2504;DP=19288;EAS_AF=0.8681;AMR_AF=0.8948;AFR_AF=0.5431;EUR_AF=0.8936;SAS_AF=0.9254;AA=A|||;VT=SNP
8	4350513	rs12545504	G	A	100	PASS	AC=1736;AF=0.346645;AN=5008;NS=2504;DP=16688;EAS_AF=0.4722;AMR_AF=0.4078;AFR_AF=0.0635;EUR_AF=0.5348;SAS_AF=0.363;AA=G|||;VT=SNP
8	4350652	rs1217658	G	A	100	PASS	AC=4279;AF=0.854433;AN=5008;NS=2504;DP=16947;EAS_AF=0.8304;AMR_AF=0.9164;AFR_AF=0.7481;EUR_AF=0.9066;SAS_AF=0.9254;AA=A|||;VT=SNP
8	4350837	rs78782934	C	T	100	PASS	AC=656;AF=0.13099;AN=5008;NS=2504;DP=19783;EAS_AF=0.1756;AMR_AF=0.1844;AFR_AF=0.0741;EUR_AF=0.0398;SAS_AF=0.2178;AA=T|||;VT=SNP
8	4352083	rs6991091	T	C	100	PASS	AC=2939;AF=0.586861;AN=5008;NS=2504;DP=17114;EAS_AF=0.6468;AMR_AF=0.6239;AFR_AF=0.382;EUR_AF=0.7406;SAS_AF=0.6176;AA=T|||;VT=SNP
8	4352157	rs1725130	C	T	100	PASS	AC=1618;AF=0.323083;AN=5008;NS=2504;DP=14371;EAS_AF=0.2331;AMR_AF=0.3098;AFR_AF=0.4697;EUR_AF=0.2127;SAS_AF=0.3405;AA=T|||;VT=SNP
8	4352592	rs12676659	G	T	100	PASS	AC=839;AF=0.167532;AN=5008;NS=2504;DP=15972;EAS_AF=0.1577;AMR_AF=0.1153;AFR_AF=0.1641;EUR_AF=0.1024;SAS_AF=0.2863;AA=T|||;VT=SNP
8	4352642	rs7010197	C	G	100	PASS	AC=2675;AF=0.534145;AN=5008;NS=2504;DP=15798;EAS_AF=0.5853;AMR_AF=0.4582;AFR_AF=0.4834;EUR_AF=0.5089;SAS_AF=0.6299;AA=C|||;VT=SNP
8	4352751	rs941006	T	C	100	PASS	AC=1290;AF=0.257588;AN=5008;NS=2504;DP=17637;EAS_AF=0.3581;AMR_AF=0.255;AFR_AF=0.1551;EUR_AF=0.3012;SAS_AF=0.2495;AA=T|||;VT=SNP
8	4352943	rs4875352	G	A	100	PASS	AC=2745;AF=0.548123;AN=5008;NS=2504;DP=14626;EAS_AF=0.4187;AMR_AF=0.4928;AFR_AF=0.767;EUR_AF=0.5308;SAS_AF=0.4427;AA=A|||;VT=SNP
8	4353992	rs893457	C	T	100	PASS	AC=3930;AF=0.784744;AN=5008;NS=2504;DP=20713;EAS_AF=0.7966;AMR_AF=0.7608;AFR_AF=0.789;EUR_AF=0.7843;SAS_AF=0.7843;AA=T|||;VT=SNP
8	4354751	rs1217542	A	C	100	PASS	AC=4044;AF=0.807508;AN=5008;NS=2504;DP=18732;EAS_AF=0.8284;AMR_AF=0.8559;AFR_AF=0.7572;EUR_AF=0.8221;SAS_AF=0.8047;AA=C|||;VT=SNP
8	4354866	rs891472	A	G	100	PASS	AC=4032;AF=0.805112;AN=5008;NS=2504;DP=20200;EAS_AF=0.8264;AMR_AF=0.8545;AFR_AF=0.7496;EUR_AF=0.8221;SAS_AF=0.8057;AA=A|||;VT=SNP
8	4355073	rs891471	A	G	100	PASS	AC=4079;AF=0.814497;AN=5008;NS=2504;DP=17978;EAS_AF=0.8274;AMR_AF=0.8516;AFR_AF=0.8026;EUR_AF=0.8012;SAS_AF=0.8047;AA=A|||;VT=SNP
8	4355343	rs1217543	G	A	100	PASS	AC=3932;AF=0.785144;AN=5008;NS=2504;DP=20644;EAS_AF=0.8145;AMR_AF=0.8357;AFR_AF=0.736;EUR_AF=0.7714;SAS_AF=0.7996;AA=A|||;VT=SNP
8	4355448	rs17070439	C	T	100	PASS	AC=220;AF=0.0439297;AN=5008;NS=2504;DP=19041;EAS_AF=0.1052;AMR_AF=0.0202;AFR_AF=0.0015;EUR_AF=0.0328;SAS_AF=0.0665;AA=C|||;VT=SNP
8	4356569	rs1014333	C	A	100	PASS	AC=3764;AF=0.751597;AN=5008;NS=2504;DP=18305;EAS_AF=0.7996;AMR_AF=0.7133;AFR_AF=0.6906;EUR_AF=0.7704;SAS_AF=0.7924;AA=A|||;VT=SNP
8	4356653	rs1154096	C	G	100	PASS	AC=2494;AF=0.498003;AN=5008;NS=2504;DP=17228;EAS_AF=0.4831;AMR_AF=0.3862;AFR_AF=0.6853;EUR_AF=0.4195;SAS_AF=0.4202;AA=C|||;VT=SNP
8	4357493	rs1217689	A	G	100	PASS	AC=4052;AF=0.809105;AN=5008;NS=2504;DP=18097;EAS_AF=0.8323;AMR_AF=0.8516;AFR_AF=0.7428;EUR_AF=0.8221;SAS_AF=0.8313;AA=A|||;VT=SNP
8	4357525	rs1217688	A	G	100	PASS	AC=4051;AF=0.808906;AN=5008;NS=2504;DP=17813;EAS_AF=0.8323;AMR_AF=0.8516;AFR_AF=0.7428;EUR_AF=0.8221;SAS_AF=0.8303;AA=G|||;VT=SNP
8	4357538	rs1217687	C	G	100	PASS	AC=4056;AF=0.809904;AN=5008;NS=2504;DP=17818;EAS_AF=0.8323;AMR_AF=0.8516;AFR_AF=0.7466;EUR_AF=0.8221;SAS_AF=0.8303;AA=G|||;VT=SNP
8	4358383	rs1036557	C	G	100	PASS	AC=2560;AF=0.511182;AN=5008;NS=2504;DP=18780;EAS_AF=0.4732;AMR_AF=0.3847;AFR_AF=0.736;EUR_AF=0.4314;SAS_AF=0.4182;AA=c|||;VT=SNP
8	4359052	rs13276514	G	C	100	PASS	AC=1464;AF=0.292332;AN=5008;NS=2504;DP=19106;EAS_AF=0.38;AMR_AF=0.3012;AFR_AF=0.1483;EUR_AF=0.336;SAS_AF=0.3456;AA=G|||;VT=SNP
8	4360635	rs1154098	G	A	100	PASS	AC=3244;AF=0.647764;AN=5008;NS=2504;DP=18815;EAS_AF=0.6151;AMR_AF=0.6715;AFR_AF=0.7103;EUR_AF=0.6233;SAS_AF=0.6053;AA=A|||;VT=SNP
8	4360644	rs1154099	G	A	100	PASS	AC=3438;AF=0.686502;AN=5008;NS=2504;DP=18463;EAS_AF=0.6141;AMR_AF=0.6873;AFR_AF=0.8495;EUR_AF=0.6233;SAS_AF=0.6053;AA=A|||;VT=SNP
8	4361088	rs1658826	T	G	100	PASS	AC=984;AF=0.196486;AN=5008;NS=2504;DP=16576;EAS_AF=0.1796;AMR_AF=0.147;AFR_AF=0.3101;EUR_AF=0.1282;SAS_AF=0.1656;AA=T|||;VT=SNP
8	4361089	rs1658827	A	G	100	PASS	AC=985;AF=0.196685;AN=5008;NS=2504;DP=16626;EAS_AF=0.1796;AMR_AF=0.1484;AFR_AF=0.3109;EUR_AF=0.1272;SAS_AF=0.1656;AA=A|||;VT=SNP
8	4361441	rs1013702	G	A	100	PASS	AC=823;AF=0.164337;AN=5008;NS=2504;DP=16697;EAS_AF=0.1736;AMR_AF=0.1369;AFR_AF=0.1785;EUR_AF=0.1511;SAS_AF=0.1687;AA=G|||;VT=SNP
8	4361833	rs1154100	T	G	100	PASS	AC=1306;AF=0.260783;AN=5008;NS=2504;DP=19926;EAS_AF=0.2054;AMR_AF=0.1744;AFR_AF=0.4962;EUR_AF=0.1541;SAS_AF=0.1708;AA=G|||;VT=SNP
8	4362036	rs1217686	T	C	100	PASS	AC=1120;AF=0.223642;AN=5008;NS=2504;DP=21262;EAS_AF=0.1984;AMR_AF=0.2421;AFR_AF=0.3154;EUR_AF=0.1531;SAS_AF=0.1851;AA=T|||;VT=SNP
8	4362073	rs10109216	G	A	100	PASS	AC=1423;AF=0.284145;AN=5008;NS=2504;DP=21177;EAS_AF=0.4167;AMR_AF=0.4078;AFR_AF=0.0817;EUR_AF=0.3101;SAS_AF=0.3067;AA=G|||;VT=SNP
8	4362341	rs4875106	T	C	100	PASS	AC=1452;AF=0.289936;AN=5008;NS=2504;DP=20520;EAS_AF=0.4167;AMR_AF=0.3285;AFR_AF=0.1324;EUR_AF=0.3181;SAS_AF=0.316;AA=T|||;VT=SNP
8	4362726	rs7828008	C	A	100	PASS	AC=903;AF=0.180312;AN=5008;NS=2504;DP=15954;EAS_AF=0.1776;AMR_AF=0.2219;AFR_AF=0.1921;EUR_AF=0.1501;SAS_AF=0.1687;AA=C|||;VT=SNP
8	4362823	rs17415676	C	T	100	PASS	AC=2771;AF=0.553315;AN=5008;NS=2504;DP=14975;EAS_AF=0.5397;AMR_AF=0.5965;AFR_AF=0.5696;EUR_AF=0.5159;SAS_AF=0.5532;AA=T|||;VT=SNP
8	4362941	rs7828332	C	T	100	PASS	AC=1360;AF=0.271565;AN=5008;NS=2504;DP=14908;EAS_AF=0.4087;AMR_AF=0.317;AFR_AF=0.0764;EUR_AF=0.3072;SAS_AF=0.3252;AA=C|||;VT=SNP
8	4363123	rs1230770	G	C	100	PASS	AC=1195;AF=0.238618;AN=5008;NS=2504;DP=15559;EAS_AF=0.1935;AMR_AF=0.2464;AFR_AF=0.3623;EUR_AF=0.1789;SAS_AF=0.1738;AA=C|||;VT=SNP
8	4363393	rs1154101	T	G	100	PASS	AC=3703;AF=0.739417;AN=5008;NS=2504;DP=15853;EAS_AF=0.6548;AMR_AF=0.7176;AFR_AF=0.9592;EUR_AF=0.661;SAS_AF=0.6258;AA=G|||;VT=SNP
8	4365381	rs1864516	A	G	100	PASS	AC=649;AF=0.129593;AN=5008;NS=2504;DP=17204;EAS_AF=0.1379;AMR_AF=0.2392;AFR_AF=0.0053;EUR_AF=0.1372;SAS_AF=0.2035;AA=A|||;VT=SNP
8	4365505	rs1864515	T	C	100	PASS	AC=2143;AF=0.427915;AN=5008;NS=2504;DP=16780;EAS_AF=0.4851;AMR_AF=0.5159;AFR_AF=0.3805;EUR_AF=0.3797;SAS_AF=0.4202;AA=T|||;VT=SNP
8	4365670	rs2406477	G	A	100	PASS	AC=1355;AF=0.270567;AN=5008;NS=2504;DP=13947;EAS_AF=0.3492;AMR_AF=0.4179;AFR_AF=0.0333;EUR_AF=0.3241;SAS_AF=0.3507;AA=G|||;VT=SNP
8	4366666	rs1985200	C	T	100	PASS	AC=851;AF=0.169928;AN=5008;NS=2504;DP=16439;EAS_AF=0.1458;AMR_AF=0.1599;AFR_AF=0.2247;EUR_AF=0.1392;SAS_AF=0.1595;AA=C|||;VT=SNP
8	4368108	rs12545803	C	T	100	PASS	AC=1780;AF=0.355431;AN=5008;NS=2504;DP=12976;EAS_AF=0.3313;AMR_AF=0.4395;AFR_AF=0.1884;EUR_AF=0.4821;SAS_AF=0.4162;AA=c|||;VT=SNP
8	4368225	rs73180936	C	A	100	PASS	AC=1528;AF=0.305112;AN=5008;NS=2504;DP=13436;EAS_AF=0.4038;AMR_AF=0.2709;AFR_AF=0.1135;EUR_AF=0.3718;SAS_AF=0.4182;AA=C|||;VT=SNP
8	4368256	rs73180937	T	C	100	PASS	AC=1534;AF=0.30631;AN=5008;NS=2504;DP=13737;EAS_AF=0.4048;AMR_AF=0.2723;AFR_AF=0.115;EUR_AF=0.3728;SAS_AF=0.4192;AA=T|||;VT=SNP
8	4368545	rs6990344	G	A	100	PASS	AC=823;AF=0.164337;AN=5008;NS=2504;DP=17811;EAS_AF=0.1498;AMR_AF=0.1527;AFR_AF=0.2103;EUR_AF=0.1342;SAS_AF=0.1564;AA=G|||;VT=SNP
8	4369190	rs13255344	C	G	100	PASS	AC=2681;AF=0.535343;AN=5008;NS=2504;DP=17060;EAS_AF=0.5873;AMR_AF=0.536;AFR_AF=0.5;EUR_AF=0.507;SAS_AF=0.5583;AA=C|||;VT=SNP
8	4369334	rs4609213	A	G	100	PASS	AC=1899;AF=0.379193;AN=5008;NS=2504;DP=18761;EAS_AF=0.3264;AMR_AF=0.4481;AFR_AF=0.2534;EUR_AF=0.4901;SAS_AF=0.4407;AA=A|||;VT=SNP
8	4369529	rs4392922	T	A	100	PASS	AC=2856;AF=0.570288;AN=5008;NS=2504;DP=19104;EAS_AF=0.5089;AMR_AF=0.6945;AFR_AF=0.4894;EUR_AF=0.6243;SAS_AF=0.5992;AA=A|||;VT=SNP
8	4370265	rs10107477	A	G	100	PASS	AC=1232;AF=0.246006;AN=5008;NS=2504;DP=14715;EAS_AF=0.2946;AMR_AF=0.3213;AFR_AF=0.0711;EUR_AF=0.3022;SAS_AF=0.3211;AA=A|||;VT=SNP
8	4370270	rs11786720	T	C	100	PASS	AC=676;AF=0.134984;AN=5008;NS=2504;DP=14544;EAS_AF=0.0258;AMR_AF=0.1268;AFR_AF=0.2073;EUR_AF=0.1819;SAS_AF=0.1074;AA=T|||;VT=SNP
8	4370648	rs2037722	C	A	100	PASS	AC=937;AF=0.187101;AN=5008;NS=2504;DP=18128;EAS_AF=0.1657;AMR_AF=0.2522;AFR_AF=0.2073;EUR_AF=0.162;SAS_AF=0.1616;AA=c|||;VT=SNP
8	4370651	rs10113553	T	C	100	PASS	AC=1263;AF=0.252196;AN=5008;NS=2504;DP=17609;EAS_AF=0.2976;AMR_AF=0.3285;AFR_AF=0.0741;EUR_AF=0.3181;SAS_AF=0.3241;AA=T|||;VT=SNP
8	4371169	rs1112779	G	T	100	PASS	AC=2179;AF=0.435104;AN=5008;NS=2504;DP=18845;EAS_AF=0.4722;AMR_AF=0.5749;AFR_AF=0.2844;EUR_AF=0.4622;SAS_AF=0.4734;AA=G|||;VT=SNP
8	4371385	rs1405244	C	G	100	PASS	AC=4283;AF=0.855232;AN=5008;NS=2504;DP=14624;EAS_AF=0.8829;AMR_AF=0.9424;AFR_AF=0.6717;EUR_AF=0.9344;SAS_AF=0.9315;AA=G|||;VT=SNP
8	4371542	rs1112780	A	G	100	PASS	AC=1847;AF=0.36881;AN=5008;NS=2504;DP=14935;EAS_AF=0.4296;AMR_AF=0.3689;AFR_AF=0.1785;EUR_AF=0.4712;SAS_AF=0.4581;AA=A|||;VT=SNP
8	4371598	rs4875107	A	T	100	PASS	AC=1322;AF=0.263978;AN=5008;NS=2504;DP=12526;EAS_AF=0.3234;AMR_AF=0.4107;AFR_AF=0.0734;EUR_AF=0.3012;SAS_AF=0.318;AA=A|||;VT=SNP
8	4371613	rs13438867	T	A	100	PASS	AC=888;AF=0.177316;AN=5008;NS=2504;DP=12862;EAS_AF=0.1508;AMR_AF=0.1643;AFR_AF=0.2262;EUR_AF=0.163;SAS_AF=0.1626;AA=T|||;VT=SNP
8	4372185	rs10503264	A	G	100	PASS	AC=1376;AF=0.27476;AN=5008;NS=2504;DP=18917;EAS_AF=0.3274;AMR_AF=0.4251;AFR_AF=0.0734;EUR_AF=0.33;SAS_AF=0.3292;AA=A|||;VT=SNP
8	4373052	rs17415732	A	G	100	PASS	AC=318;AF=0.0634984;AN=5008;NS=2504;DP=19123;EAS_AF=0.003;AMR_AF=0.0879;AFR_AF=0.0673;EUR_AF=0.1223;SAS_AF=0.0429;AA=A|||;VT=SNP
8	4373184	rs13275581	G	A	100	PASS	AC=1381;AF=0.275759;AN=5008;NS=2504;DP=17215;EAS_AF=0.3968;AMR_AF=0.255;AFR_AF=0.0408;EUR_AF=0.3618;SAS_AF=0.3947;AA=G|||;VT=SNP
8	4374348	rs79515009	G	C	100	PASS	AC=610;AF=0.121805;AN=5008;NS=2504;DP=13627;EAS_AF=0.1101;AMR_AF=0.2334;AFR_AF=0.0045;EUR_AF=0.1322;SAS_AF=0.2025;AA=G|||;VT=SNP
8	4374445	rs60277107	T	C	100	PASS	AC=1161;AF=0.231829;AN=5008;NS=2504;DP=12066;EAS_AF=0.1687;AMR_AF=0.366;AFR_AF=0.2451;EUR_AF=0.1879;SAS_AF=0.229;AA=T|||;VT=SNP
8	4375254	rs10106309	A	T	100	PASS	AC=1311;AF=0.261781;AN=5008;NS=2504;DP=17721;EAS_AF=0.3284;AMR_AF=0.3228;AFR_AF=0.1112;EUR_AF=0.3171;SAS_AF=0.2965;AA=A|||;VT=SNP
8	4375402	rs2056664	T	G	100	PASS	AC=1441;AF=0.28774;AN=5008;NS=2504;DP=17920;EAS_AF=0.3393;AMR_AF=0.4323;AFR_AF=0.1172;EUR_AF=0.34;SAS_AF=0.3088;AA=G|||;VT=SNP
8	4376000	rs28408367	C	A	100	PASS	AC=1378;AF=0.27516;AN=5008;NS=2504;DP=14339;EAS_AF=0.1746;AMR_AF=0.2104;AFR_AF=0.4357;EUR_AF=0.2038;SAS_AF=0.2812;AA=C|||;VT=SNP
8	4376055	rs62479720	G	A	100	PASS	AC=357;AF=0.0712859;AN=5008;NS=2504;DP=11820;EAS_AF=0.0248;AMR_AF=0.0418;AFR_AF=0.1377;EUR_AF=0.0537;SAS_AF=0.0685;AA=G|||;VT=SNP
8	4376177	rs151166382	T	C	100	PASS	AC=219;AF=0.04373;AN=5008;NS=2504;DP=9115;EAS_AF=0.0208;AMR_AF=0.1354;AFR_AF=0.0053;EUR_AF=0.0517;SAS_AF=0.046;AA=T|||;VT=SNP
8	4376669	rs62479739	A	C	100	PASS	AC=371;AF=0.0740815;AN=5008;NS=2504;DP=13354;EAS_AF=0.0228;AMR_AF=0.0389;AFR_AF=0.1498;EUR_AF=0.0606;SAS_AF=0.0634;AA=A|||;VT=SNP
8	4376687	rs62479740	C	T	100	PASS	AC=1004;AF=0.200479;AN=5008;NS=2504;DP=13677;EAS_AF=0.4494;AMR_AF=0.1124;AFR_AF=0.0113;EUR_AF=0.1769;SAS_AF=0.2863;AA=C|||;VT=SNP
8	4376861	rs13282276	A	T	100	PASS	AC=1412;AF=0.281949;AN=5008;NS=2504;DP=14673;EAS_AF=0.4534;AMR_AF=0.232;AFR_AF=0.0431;EUR_AF=0.3598;SAS_AF=0.3834;AA=A|||;VT=SNP
8	4377712	rs1113226	A	G	100	PASS	AC=1335;AF=0.266573;AN=5008;NS=2504;DP=17424;EAS_AF=0.3264;AMR_AF=0.3934;AFR_AF=0.0416;EUR_AF=0.3429;SAS_AF=0.3405;AA=A|||;VT=SNP
8	4378215	rs9650516	T	C	100	PASS	AC=1559;AF=0.311302;AN=5008;NS=2504;DP=16333;EAS_AF=0.4573;AMR_AF=0.2435;AFR_AF=0.1233;EUR_AF=0.3698;SAS_AF=0.4029;AA=T|||;VT=SNP
8	4378223	rs10090075	A	G	100	PASS	AC=870;AF=0.173722;AN=5008;NS=2504;DP=16107;EAS_AF=0.1091;AMR_AF=0.1816;AFR_AF=0.2133;EUR_AF=0.1561;SAS_AF=0.1994;AA=A|||;VT=SNP
8	4378350	rs10102969	G	A	100	PASS	AC=982;AF=0.196086;AN=5008;NS=2504;DP=14076;EAS_AF=0.1101;AMR_AF=0.1873;AFR_AF=0.2965;EUR_AF=0.1551;SAS_AF=0.1973;AA=G|||;VT=SNP
8	4378699	rs62479741	A	G	100	PASS	AC=392;AF=0.0782748;AN=5008;NS=2504;DP=13099;EAS_AF=0.0238;AMR_AF=0.0331;AFR_AF=0.1672;EUR_AF=0.0636;SAS_AF=0.0613;AA=A|||;VT=SNP
8	4379269	rs10106920	G	A	100	PASS	AC=787;AF=0.157149;AN=5008;NS=2504;DP=16579;EAS_AF=0.1052;AMR_AF=0.1686;AFR_AF=0.2012;EUR_AF=0.1352;SAS_AF=0.1656;AA=G|||;VT=SNP
8	4379325	rs4875355	A	G	100	PASS	AC=1412;AF=0.281949;AN=5008;NS=2504;DP=16524;EAS_AF=0.3403;AMR_AF=0.4625;AFR_AF=0.0424;EUR_AF=0.3469;SAS_AF=0.3507;AA=A|||;VT=SNP
8	4379784	rs7824750	C	T	100	PASS	AC=1311;AF=0.261781;AN=5008;NS=2504;DP=16543;EAS_AF=0.3284;AMR_AF=0.4395;AFR_AF=0.034;EUR_AF=0.328;SAS_AF=0.3067;AA=C|||;VT=SNP
8	4379856	rs62479742	C	A	100	PASS	AC=374;AF=0.0746805;AN=5008;NS=2504;DP=18031;EAS_AF=0.0228;AMR_AF=0.036;AFR_AF=0.1437;EUR_AF=0.0646;SAS_AF=0.0726;AA=C|||;VT=SNP
8	4380397	rs1997138	C	G	100	PASS	AC=608;AF=0.121406;AN=5008;NS=2504;DP=21326;EAS_AF=0.1369;AMR_AF=0.2507;AFR_AF=0.0098;EUR_AF=0.1203;SAS_AF=0.1656;AA=C|||;VT=SNP
8	4381117	rs73180949	G	C	100	PASS	AC=180;AF=0.0359425;AN=5008;NS=2504;DP=16973;EAS_AF=0.0169;AMR_AF=0.0504;AFR_AF=0.0144;EUR_AF=0.0557;SAS_AF=0.0542;AA=g|||;VT=SNP
8	4381436	rs4875108	A	C	100	PASS	AC=2368;AF=0.472843;AN=5008;NS=2504;DP=16058;EAS_AF=0.503;AMR_AF=0.67;AFR_AF=0.2632;EUR_AF=0.5537;SAS_AF=0.502;AA=A|||;VT=SNP
8	4382059	rs7835027	C	T	100	PASS	AC=476;AF=0.0950479;AN=5008;NS=2504;DP=11775;EAS_AF=0.0149;AMR_AF=0.0648;AFR_AF=0.2307;EUR_AF=0.0586;SAS_AF=0.0532;AA=C|||;VT=SNP
8	4382171	rs10108865	T	C	100	PASS	AC=924;AF=0.184505;AN=5008;NS=2504;DP=14156;EAS_AF=0.2153;AMR_AF=0.3213;AFR_AF=0.034;EUR_AF=0.2634;SAS_AF=0.1779;AA=T|||;VT=SNP
8	4382286	rs10108982	T	C	100	PASS	AC=4370;AF=0.872604;AN=5008;NS=2504;DP=14559;EAS_AF=0.9851;AMR_AF=0.928;AFR_AF=0.6513;EUR_AF=0.9404;SAS_AF=0.9468;AA=C|||;VT=SNP
8	4382355	rs77666269	C	G	100	PASS	AC=552;AF=0.110224;AN=5008;NS=2504;DP=13339;EAS_AF=0.1548;AMR_AF=0.1599;AFR_AF=0.0023;EUR_AF=0.1143;SAS_AF=0.1708;AA=C|||;VT=SNP
8	4382919	rs17070484	C	G	100	PASS	AC=615;AF=0.122804;AN=5008;NS=2504;DP=19520;EAS_AF=0.1567;AMR_AF=0.1758;AFR_AF=0.0045;EUR_AF=0.1352;SAS_AF=0.1973;AA=C|||;VT=SNP
8	4383116	rs11136747	A	C	100	PASS	AC=611;AF=0.122005;AN=5008;NS=2504;DP=20786;EAS_AF=0.0288;AMR_AF=0.1441;AFR_AF=0.2791;EUR_AF=0.0596;SAS_AF=0.0542;AA=A|||;VT=SNP
8	4383429	rs34029111	G	T	100	PASS	AC=1265;AF=0.252596;AN=5008;NS=2504;DP=18341;EAS_AF=0.3929;AMR_AF=0.2176;AFR_AF=0.0295;EUR_AF=0.337;SAS_AF=0.3476;AA=G|||;VT=SNP
8	4383551	rs17343946	G	C	100	PASS	AC=858;AF=0.171326;AN=5008;NS=2504;DP=18069;EAS_AF=0.1984;AMR_AF=0.2579;AFR_AF=0.0325;EUR_AF=0.2604;SAS_AF=0.1779;AA=G|||;VT=SNP
8	4383871	rs4875356	C	G	100	PASS	AC=1422;AF=0.283946;AN=5008;NS=2504;DP=18474;EAS_AF=0.3304;AMR_AF=0.3833;AFR_AF=0.1218;EUR_AF=0.3559;SAS_AF=0.3108;AA=C|||;VT=SNP
8	4384272	rs10095988	T	G	100	PASS	AC=606;AF=0.121006;AN=5008;NS=2504;DP=18982;EAS_AF=0.0337;AMR_AF=0.1441;AFR_AF=0.2716;EUR_AF=0.0606;SAS_AF=0.0532;AA=T|||;VT=SNP
8	4384273	rs12675479	A	G	100	PASS	AC=1719;AF=0.343251;AN=5008;NS=2504;DP=18935;EAS_AF=0.4226;AMR_AF=0.281;AFR_AF=0.1331;EUR_AF=0.4652;SAS_AF=0.4642;AA=A|||;VT=SNP
8	4384861	rs13273099	C	A	100	PASS	AC=1698;AF=0.339058;AN=5008;NS=2504;DP=17953;EAS_AF=0.4177;AMR_AF=0.2795;AFR_AF=0.1256;EUR_AF=0.4642;SAS_AF=0.4601;AA=c|||;VT=SNP
8	4385330	rs1526339	G	A	100	PASS	AC=1706;AF=0.340655;AN=5008;NS=2504;DP=20658;EAS_AF=0.4157;AMR_AF=0.2795;AFR_AF=0.1324;EUR_AF=0.4642;SAS_AF=0.4611;AA=G|||;VT=SNP
8	4385410	rs17070487	G	A	100	PASS	AC=459;AF=0.0916534;AN=5008;NS=2504;DP=19035;EAS_AF=0.1399;AMR_AF=0.1239;AFR_AF=0.0053;EUR_AF=0.0944;SAS_AF=0.1329;AA=G|||;VT=SNP
8	4385443	rs11997928	C	A	100	PASS	AC=1699;AF=0.339257;AN=5008;NS=2504;DP=18147;EAS_AF=0.4157;AMR_AF=0.2795;AFR_AF=0.1271;EUR_AF=0.4642;SAS_AF=0.4611;AA=C|||;VT=SNP
8	4385475	rs11997934	C	G	100	PASS	AC=1776;AF=0.354633;AN=5008;NS=2504;DP=17546;EAS_AF=0.4534;AMR_AF=0.3112;AFR_AF=0.1407;EUR_AF=0.4632;SAS_AF=0.4611;AA=C|||;VT=SNP
8	4386070	rs4557723	A	G	100	PASS	AC=1594;AF=0.318291;AN=5008;NS=2504;DP=20852;EAS_AF=0.2252;AMR_AF=0.4035;AFR_AF=0.4085;EUR_AF=0.3221;SAS_AF=0.228;AA=A|||;VT=SNP
8	4386392	rs13249645	C	T	100	PASS	AC=1711;AF=0.341653;AN=5008;NS=2504;DP=16827;EAS_AF=0.4196;AMR_AF=0.2781;AFR_AF=0.1324;EUR_AF=0.4652;SAS_AF=0.4622;AA=C|||;VT=SNP
8	4386586	rs73182921	G	T	100	PASS	AC=277;AF=0.0553115;AN=5008;NS=2504;DP=17513;EAS_AF=0.0149;AMR_AF=0.0591;AFR_AF=0.0825;EUR_AF=0.0606;SAS_AF=0.0521;AA=G|||;VT=SNP
8	4387236	rs2177899	C	G	100	PASS	AC=1601;AF=0.319688;AN=5008;NS=2504;DP=9272;EAS_AF=0.4216;AMR_AF=0.232;AFR_AF=0.1278;EUR_AF=0.4016;SAS_AF=0.4519;AA=C|||;VT=SNP
8	4387385	rs59162832	T	C	100	PASS	AC=3166;AF=0.632188;AN=5008;NS=2504;DP=10871;EAS_AF=0.5665;AMR_AF=0.7219;AFR_AF=0.7844;EUR_AF=0.5348;SAS_AF=0.5307;AA=C|||;VT=SNP
8	4387449	rs60805706	C	T	100	PASS	AC=3174;AF=0.633786;AN=5008;NS=2504;DP=11443;EAS_AF=0.5774;AMR_AF=0.7205;AFR_AF=0.7867;EUR_AF=0.5288;SAS_AF=0.5317;AA=T|||;VT=SNP
8	4387461	rs117043820	G	A	100	PASS	AC=423;AF=0.0844649;AN=5008;NS=2504;DP=11886;EAS_AF=0.1339;AMR_AF=0.1138;AFR_AF=0.0045;EUR_AF=0.0765;SAS_AF=0.1288;AA=G|||;VT=SNP
8	4387962	rs111840884	T	C	100	PASS	AC=387;AF=0.0772764;AN=5008;NS=2504;DP=13887;EAS_AF=0.0278;AMR_AF=0.1383;AFR_AF=0.1051;EUR_AF=0.0706;SAS_AF=0.0542;AA=t|||;VT=SNP
8	4388642	rs73182925	G	A	100	PASS	AC=425;AF=0.0848642;AN=5008;NS=2504;DP=20320;EAS_AF=0.1339;AMR_AF=0.1124;AFR_AF=0.0045;EUR_AF=0.0795;SAS_AF=0.1288;AA=g|||;VT=SNP
8	4388680	rs4875357	A	G	100	PASS	AC=1722;AF=0.34385;AN=5008;NS=2504;DP=19781;EAS_AF=0.4256;AMR_AF=0.4986;AFR_AF=0.1362;EUR_AF=0.3986;SAS_AF=0.3742;AA=a|||;VT=SNP
8	4388712	rs73182929	T	G	100	PASS	AC=427;AF=0.0852636;AN=5008;NS=2504;DP=19698;EAS_AF=0.1339;AMR_AF=0.1124;AFR_AF=0.0045;EUR_AF=0.0805;SAS_AF=0.1299;AA=t|||;VT=SNP
8	4388739	rs59278005	A	G	100	PASS	AC=660;AF=0.131789;AN=5008;NS=2504;DP=19763;EAS_AF=0.1339;AMR_AF=0.1254;AFR_AF=0.171;EUR_AF=0.0845;SAS_AF=0.1299;AA=a|||;VT=SNP
8	4389023	rs7004990	C	G	100	PASS	AC=3169;AF=0.632788;AN=5008;NS=2504;DP=18426;EAS_AF=0.5744;AMR_AF=0.7176;AFR_AF=0.8056;EUR_AF=0.5239;SAS_AF=0.5112;AA=c|||;VT=SNP
8	4389325	rs111474990	C	T	100	PASS	AC=289;AF=0.0577077;AN=5008;NS=2504;DP=18463;EAS_AF=0.0278;AMR_AF=0.1326;AFR_AF=0.1067;EUR_AF=0.0199;SAS_AF=0.0082;AA=c|||;VT=SNP
8	4389394	rs117824961	G	A	100	PASS	AC=414;AF=0.0826677;AN=5008;NS=2504;DP=18119;EAS_AF=0.1349;AMR_AF=0.1124;AFR_AF=0.0045;EUR_AF=0.0795;SAS_AF=0.1166;AA=N|||;VT=SNP
8	4389404	rs112136860	T	C	100	PASS	AC=299;AF=0.0597045;AN=5008;NS=2504;DP=18114;EAS_AF=0.0278;AMR_AF=0.1326;AFR_AF=0.1142;EUR_AF=0.0199;SAS_AF=0.0082;AA=N|||;VT=SNP
8	4389647	rs13249778	G	A	100	PASS	AC=2742;AF=0.547524;AN=5008;NS=2504;DP=13153;EAS_AF=0.4454;AMR_AF=0.3386;AFR_AF=0.8177;EUR_AF=0.4901;SAS_AF=0.4949;AA=-|||;VT=SNP
8	4390406	rs112471020	T	C	100	PASS	AC=316;AF=0.063099;AN=5008;NS=2504;DP=16657;EAS_AF=0.0268;AMR_AF=0.134;AFR_AF=0.1263;EUR_AF=0.0199;SAS_AF=0.0092;AA=t|||;VT=SNP
8	4390529	rs59265291	A	G	100	PASS	AC=1952;AF=0.389776;AN=5008;NS=2504;DP=17979;EAS_AF=0.4871;AMR_AF=0.5058;AFR_AF=0.084;EUR_AF=0.508;SAS_AF=0.499;AA=a|||;VT=SNP
8	4390544	rs60392405	G	A	100	PASS	AC=1548;AF=0.309105;AN=5008;NS=2504;DP=18300;EAS_AF=0.3512;AMR_AF=0.3948;AFR_AF=0.053;EUR_AF=0.4533;SAS_AF=0.4029;AA=g|||;VT=SNP
8	4391037	rs17070498	T	C	100	PASS	AC=682;AF=0.136182;AN=5008;NS=2504;DP=15963;EAS_AF=0.1518;AMR_AF=0.2867;AFR_AF=0.0061;EUR_AF=0.1431;SAS_AF=0.182;AA=T|||;VT=SNP
8	4391377	rs12056740	T	C	100	PASS	AC=1788;AF=0.357029;AN=5008;NS=2504;DP=8806;EAS_AF=0.4306;AMR_AF=0.2767;AFR_AF=0.1589;EUR_AF=0.4751;SAS_AF=0.4847;AA=t|||;VT=SNP
8	4391578	rs11136748	C	T	100	PASS	AC=2035;AF=0.40635;AN=5008;NS=2504;DP=13334;EAS_AF=0.4573;AMR_AF=0.366;AFR_AF=0.2821;EUR_AF=0.4642;SAS_AF=0.4908;AA=T|||;VT=SNP
8	4391699	rs11136749	C	T	100	PASS	AC=1682;AF=0.335863;AN=5008;NS=2504;DP=13583;EAS_AF=0.4315;AMR_AF=0.2291;AFR_AF=0.1331;EUR_AF=0.4384;SAS_AF=0.4816;AA=C|||;VT=SNP
8	4391719	rs11994887	T	C	100	PASS	AC=457;AF=0.091254;AN=5008;NS=2504;DP=13600;EAS_AF=0.0437;AMR_AF=0.0548;AFR_AF=0.0877;EUR_AF=0.1272;SAS_AF=0.1339;AA=t|||;VT=SNP
8	4391932	rs17344030	C	G	100	PASS	AC=1676;AF=0.334665;AN=5008;NS=2504;DP=20268;EAS_AF=0.4157;AMR_AF=0.4769;AFR_AF=0.0809;EUR_AF=0.4493;SAS_AF=0.3753;AA=g|||;VT=SNP
8	4392359	rs2204531	G	A	100	PASS	AC=1667;AF=0.332867;AN=5008;NS=2504;DP=16282;EAS_AF=0.4286;AMR_AF=0.2262;AFR_AF=0.1256;EUR_AF=0.4384;SAS_AF=0.4816;AA=g|||;VT=SNP
8	4392535	rs111294753	A	C	100	PASS	AC=1146;AF=0.228834;AN=5008;NS=2504;DP=14690;EAS_AF=0.2649;AMR_AF=0.4236;AFR_AF=0.18;EUR_AF=0.1571;SAS_AF=0.1933;AA=a|||;VT=SNP
8	4392653	rs77324530	C	T	100	PASS	AC=615;AF=0.122804;AN=5008;NS=2504;DP=14530;EAS_AF=0.2054;AMR_AF=0.1657;AFR_AF=0.0333;EUR_AF=0.0994;SAS_AF=0.1524;AA=T|||;VT=SNP
8	4392813	rs35741768	C	T	100	PASS	AC=1683;AF=0.336062;AN=5008;NS=2504;DP=13259;EAS_AF=0.4315;AMR_AF=0.2262;AFR_AF=0.1316;EUR_AF=0.4443;SAS_AF=0.4806;AA=C|||;VT=SNP
8	4392934	rs6996668	G	T	100	PASS	AC=774;AF=0.154553;AN=5008;NS=2504;DP=14671;EAS_AF=0.2024;AMR_AF=0.1383;AFR_AF=0.0318;EUR_AF=0.2505;SAS_AF=0.184;AA=G|||;VT=SNP
8	4392964	rs17070507	G	C	100	PASS	AC=278;AF=0.0555112;AN=5008;NS=2504;DP=14635;EAS_AF=0.0258;AMR_AF=0.1268;AFR_AF=0.1029;EUR_AF=0.0189;SAS_AF=0.0092;AA=G|||;VT=SNP
8	4393081	rs75582878	G	C	100	PASS	AC=662;AF=0.132188;AN=5008;NS=2504;DP=16313;EAS_AF=0.1448;AMR_AF=0.281;AFR_AF=0.0061;EUR_AF=0.1372;SAS_AF=0.1789;AA=G|||;VT=SNP
8	4393107	rs73182940	T	C	100	PASS	AC=423;AF=0.0844649;AN=5008;NS=2504;DP=15798;EAS_AF=0.128;AMR_AF=0.111;AFR_AF=0.0053;EUR_AF=0.0795;SAS_AF=0.1329;AA=T|||;VT=SNP
8	4393243	rs78053024	A	G	100	PASS	AC=339;AF=0.0676917;AN=5008;NS=2504;DP=15897;EAS_AF=0.0258;AMR_AF=0.1383;AFR_AF=0.1422;EUR_AF=0.0199;SAS_AF=0.0092;AA=A|||;VT=SNP
8	4393703	rs68044239	T	C	100	PASS	AC=949;AF=0.189497;AN=5008;NS=2504;DP=14606;EAS_AF=0.2054;AMR_AF=0.2565;AFR_AF=0.0492;EUR_AF=0.3002;SAS_AF=0.2014;AA=T|||;VT=SNP
8	4393969	rs17344058	G	A	100	PASS	AC=428;AF=0.0854633;AN=5008;NS=2504;DP=14306;EAS_AF=0.128;AMR_AF=0.111;AFR_AF=0.0053;EUR_AF=0.0785;SAS_AF=0.1391;AA=G|||;VT=SNP
8	4394474	rs78599727	G	A	100	PASS	AC=249;AF=0.0497204;AN=5008;NS=2504;DP=16058;EAS_AF=0.0149;AMR_AF=0.062;AFR_AF=0.1233;EUR_AF=0.0189;SAS_AF=0.0092;AA=G|||;VT=SNP
8	4394792	rs73182943	A	G	100	PASS	AC=716;AF=0.142971;AN=5008;NS=2504;DP=14544;EAS_AF=0.1438;AMR_AF=0.1772;AFR_AF=0.1528;EUR_AF=0.0974;SAS_AF=0.1513;AA=G|||;VT=SNP
8	4395068	rs73661516	G	A	100	PASS	AC=227;AF=0.0453275;AN=5008;NS=2504;DP=17834;EAS_AF=0.0149;AMR_AF=0.0591;AFR_AF=0.1074;EUR_AF=0.0189;SAS_AF=0.0102;AA=A|||;VT=SNP
8	4395685	rs2406706	G	A	100	PASS	AC=1656;AF=0.330671;AN=5008;NS=2504;DP=14189;EAS_AF=0.4067;AMR_AF=0.232;AFR_AF=0.1339;EUR_AF=0.4384;SAS_AF=0.4775;AA=G|||;VT=SNP
8	4395751	rs17070520	T	C	100	PASS	AC=640;AF=0.127796;AN=5008;NS=2504;DP=13985;EAS_AF=0.2371;AMR_AF=0.1643;AFR_AF=0.0348;EUR_AF=0.0984;SAS_AF=0.1452;AA=T|||;VT=SNP
8	4395886	rs74471748	T	C	100	PASS	AC=814;AF=0.16254;AN=5008;NS=2504;DP=15700;EAS_AF=0.2371;AMR_AF=0.1859;AFR_AF=0.1195;EUR_AF=0.1213;SAS_AF=0.1697;AA=C|||;VT=SNP
8	4396084	rs139450331	G	C	100	PASS	AC=381;AF=0.0760783;AN=5008;NS=2504;DP=14999;EAS_AF=0.1002;AMR_AF=0.0836;AFR_AF=0.0053;EUR_AF=0.0795;SAS_AF=0.138;AA=G|||;VT=SNP
8	4396129	rs113168764	T	C	100	PASS	AC=671;AF=0.133986;AN=5008;NS=2504;DP=15362;EAS_AF=0.2371;AMR_AF=0.17;AFR_AF=0.0552;EUR_AF=0.0984;SAS_AF=0.1452;AA=C|||;VT=SNP
8	4396176	rs79025043	A	G	100	PASS	AC=433;AF=0.0864617;AN=5008;NS=2504;DP=16525;EAS_AF=0.13;AMR_AF=0.1124;AFR_AF=0.0053;EUR_AF=0.0795;SAS_AF=0.1401;AA=A|||;VT=SNP
8	4396601	rs3920413	T	C	100	PASS	AC=1791;AF=0.357628;AN=5008;NS=2504;DP=19050;EAS_AF=0.4097;AMR_AF=0.2824;AFR_AF=0.1755;EUR_AF=0.4722;SAS_AF=0.4857;AA=T|||;VT=SNP
8	4396766	rs1358116	C	T	100	PASS	AC=1756;AF=0.350639;AN=5008;NS=2504;DP=18668;EAS_AF=0.4077;AMR_AF=0.2781;AFR_AF=0.1528;EUR_AF=0.4722;SAS_AF=0.4857;AA=C|||;VT=SNP
8	4397019	rs1464977	A	C	100	PASS	AC=2472;AF=0.49361;AN=5008;NS=2504;DP=16746;EAS_AF=0.6448;AMR_AF=0.4524;AFR_AF=0.233;EUR_AF=0.5755;SAS_AF=0.635;AA=C|||;VT=SNP
8	4397137	rs13278870	T	G	100	PASS	AC=1792;AF=0.357827;AN=5008;NS=2504;DP=16048;EAS_AF=0.4097;AMR_AF=0.281;AFR_AF=0.1679;EUR_AF=0.4781;SAS_AF=0.4918;AA=T|||;VT=SNP
8	4397144	rs73182951	A	C	100	PASS	AC=467;AF=0.0932508;AN=5008;NS=2504;DP=16000;EAS_AF=0.131;AMR_AF=0.1124;AFR_AF=0.0295;EUR_AF=0.0805;SAS_AF=0.1401;AA=A|||;VT=SNP
8	4397180	rs1526341	C	T	100	PASS	AC=1924;AF=0.384185;AN=5008;NS=2504;DP=16349;EAS_AF=0.3542;AMR_AF=0.4078;AFR_AF=0.4312;EUR_AF=0.3857;SAS_AF=0.3333;AA=C|||;VT=SNP
8	4397332	rs76767477	G	C	100	PASS	AC=357;AF=0.0712859;AN=5008;NS=2504;DP=16166;EAS_AF=0.1677;AMR_AF=0.036;AFR_AF=0.0038;EUR_AF=0.0785;SAS_AF=0.0808;AA=G|||;VT=SNP
8	4397759	rs17416011	G	C	100	PASS	AC=383;AF=0.0764776;AN=5008;NS=2504;DP=15518;EAS_AF=0.0992;AMR_AF=0.0908;AFR_AF=0.0038;EUR_AF=0.0805;SAS_AF=0.137;AA=G|||;VT=SNP
8	4398511	rs7010832	A	C	100	PASS	AC=830;AF=0.165735;AN=5008;NS=2504;DP=20915;EAS_AF=0.1696;AMR_AF=0.134;AFR_AF=0.1725;EUR_AF=0.1441;SAS_AF=0.1973;AA=A|||;VT=SNP
8	4398526	rs2406707	T	C	100	PASS	AC=401;AF=0.0800719;AN=5008;NS=2504;DP=20897;EAS_AF=0.0992;AMR_AF=0.0922;AFR_AF=0.0144;EUR_AF=0.0815;SAS_AF=0.1391;AA=T|||;VT=SNP
8	4398557	rs17070552	G	A	100	PASS	AC=317;AF=0.0632987;AN=5008;NS=2504;DP=20773;EAS_AF=0.0149;AMR_AF=0.062;AFR_AF=0.1717;EUR_AF=0.0229;SAS_AF=0.0092;AA=g|||;VT=SNP
8	4399011	rs78345101	T	G	100	PASS	AC=488;AF=0.0974441;AN=5008;NS=2504;DP=16695;EAS_AF=0.1339;AMR_AF=0.1599;AFR_AF=0.003;EUR_AF=0.1014;SAS_AF=0.1391;AA=T|||;VT=SNP
8	4399079	rs113693547	G	A	100	PASS	AC=482;AF=0.096246;AN=5008;NS=2504;DP=15715;EAS_AF=0.1349;AMR_AF=0.1571;AFR_AF=0.003;EUR_AF=0.0964;SAS_AF=0.1391;AA=G|||;VT=SNP
8	4399497	rs4418366	A	G	100	PASS	AC=1682;AF=0.335863;AN=5008;NS=2504;DP=15543;EAS_AF=0.4633;AMR_AF=0.2695;AFR_AF=0.1392;EUR_AF=0.4225;SAS_AF=0.4284;AA=G|||;VT=SNP
8	4399587	rs17416046	C	T	100	PASS	AC=426;AF=0.0850639;AN=5008;NS=2504;DP=15944;EAS_AF=0.124;AMR_AF=0.1138;AFR_AF=0.0038;EUR_AF=0.0805;SAS_AF=0.1391;AA=C|||;VT=SNP
8	4399784	rs17344155	A	C	100	PASS	AC=439;AF=0.0876597;AN=5008;NS=2504;DP=16783;EAS_AF=0.127;AMR_AF=0.1153;AFR_AF=0.0098;EUR_AF=0.0805;SAS_AF=0.1401;AA=A|||;VT=SNP
8	4399905	rs13272968	T	G	100	PASS	AC=1452;AF=0.289936;AN=5008;NS=2504;DP=15179;EAS_AF=0.3343;AMR_AF=0.2565;AFR_AF=0.087;EUR_AF=0.4165;SAS_AF=0.4121;AA=T|||;VT=SNP
8	4399977	rs111480695	A	T	100	PASS	AC=235;AF=0.0469249;AN=5008;NS=2504;DP=15061;EAS_AF=0.0149;AMR_AF=0.0591;AFR_AF=0.1135;EUR_AF=0.0189;SAS_AF=0.0102;AA=A|||;VT=SNP
8	4400333	rs1358114	T	C	100	PASS	AC=1875;AF=0.374401;AN=5008;NS=2504;DP=12767;EAS_AF=0.3115;AMR_AF=0.366;AFR_AF=0.4191;EUR_AF=0.4483;SAS_AF=0.3088;AA=T|||;VT=SNP
8	4400460	rs12547182	C	T	100	PASS	AC=1358;AF=0.271166;AN=5008;NS=2504;DP=14884;EAS_AF=0.3333;AMR_AF=0.2277;AFR_AF=0.0832;EUR_AF=0.3608;SAS_AF=0.3998;AA=C|||;VT=SNP
8	4400578	rs73182965	T	C	100	PASS	AC=436;AF=0.0870607;AN=5008;NS=2504;DP=15509;EAS_AF=0.127;AMR_AF=0.1167;AFR_AF=0.0083;EUR_AF=0.0805;SAS_AF=0.138;AA=T|||;VT=SNP
8	4400592	rs73182966	G	A	100	PASS	AC=436;AF=0.0870607;AN=5008;NS=2504;DP=15981;EAS_AF=0.127;AMR_AF=0.1167;AFR_AF=0.0083;EUR_AF=0.0805;SAS_AF=0.138;AA=G|||;VT=SNP
8	4400651	rs62484744	T	C	100	PASS	AC=231;AF=0.0461262;AN=5008;NS=2504;DP=17217;EAS_AF=0.0675;AMR_AF=0.0447;AFR_AF=0.0212;EUR_AF=0.0477;SAS_AF=0.0573;AA=T|||;VT=SNP
8	4400864	rs55788529	C	T	100	PASS	AC=1785;AF=0.35643;AN=5008;NS=2504;DP=17989;EAS_AF=0.5119;AMR_AF=0.2752;AFR_AF=0.1634;EUR_AF=0.4304;SAS_AF=0.4387;AA=T|||;VT=SNP
8	4400914	rs11786833	A	G	100	PASS	AC=1559;AF=0.311302;AN=5008;NS=2504;DP=18448;EAS_AF=0.4315;AMR_AF=0.2392;AFR_AF=0.1498;EUR_AF=0.3618;SAS_AF=0.4049;AA=A|||;VT=SNP
8	4400959	rs11786837	A	T	100	PASS	AC=1550;AF=0.309505;AN=5008;NS=2504;DP=18465;EAS_AF=0.4276;AMR_AF=0.2378;AFR_AF=0.1467;EUR_AF=0.3618;SAS_AF=0.4049;AA=A|||;VT=SNP
8	4400991	rs73182968	A	C	100	PASS	AC=440;AF=0.0878594;AN=5008;NS=2504;DP=17899;EAS_AF=0.128;AMR_AF=0.1182;AFR_AF=0.0091;EUR_AF=0.0805;SAS_AF=0.1391;AA=a|||;VT=SNP
8	4401041	rs75709801	G	T	100	PASS	AC=233;AF=0.0465256;AN=5008;NS=2504;DP=17268;EAS_AF=0.0149;AMR_AF=0.0591;AFR_AF=0.112;EUR_AF=0.0199;SAS_AF=0.0092;AA=G|||;VT=SNP
8	4401070	rs11773915	T	C	100	PASS	AC=1552;AF=0.309904;AN=5008;NS=2504;DP=16694;EAS_AF=0.4276;AMR_AF=0.2378;AFR_AF=0.146;EUR_AF=0.3648;SAS_AF=0.4049;AA=T|||;VT=SNP
8	4401124	rs11786902	A	G	100	PASS	AC=1557;AF=0.310903;AN=5008;NS=2504;DP=16503;EAS_AF=0.4345;AMR_AF=0.2378;AFR_AF=0.1452;EUR_AF=0.3638;SAS_AF=0.4049;AA=A|||;VT=SNP
8	4401247	rs11776307	G	T	100	PASS	AC=1505;AF=0.300519;AN=5008;NS=2504;DP=13282;EAS_AF=0.4246;AMR_AF=0.2349;AFR_AF=0.1407;EUR_AF=0.3588;SAS_AF=0.3753;AA=T|||;VT=SNP
8	4401313	rs11776338	G	T	100	PASS	AC=1527;AF=0.304912;AN=5008;NS=2504;DP=17311;EAS_AF=0.4206;AMR_AF=0.2363;AFR_AF=0.1369;EUR_AF=0.3628;SAS_AF=0.4018;AA=G|||;VT=SNP
8	4401416	rs76292275	C	A	100	PASS	AC=291;AF=0.058107;AN=5008;NS=2504;DP=16978;EAS_AF=0.0952;AMR_AF=0.0418;AFR_AF=0.0015;EUR_AF=0.0765;SAS_AF=0.089;AA=C|||;VT=SNP
8	4401509	rs61291918	A	G	100	PASS	AC=1526;AF=0.304712;AN=5008;NS=2504;DP=17053;EAS_AF=0.4256;AMR_AF=0.196;AFR_AF=0.171;EUR_AF=0.34;SAS_AF=0.4018;AA=G|||;VT=SNP
8	4401564	rs62484746	C	T	100	PASS	AC=1461;AF=0.291733;AN=5008;NS=2504;DP=17029;EAS_AF=0.4226;AMR_AF=0.1916;AFR_AF=0.1551;EUR_AF=0.338;SAS_AF=0.365;AA=T|||;VT=SNP
8	4401859	rs68167396	G	T	100	PASS	AC=1307;AF=0.260982;AN=5008;NS=2504;DP=12562;EAS_AF=0.3304;AMR_AF=0.1844;AFR_AF=0.1074;EUR_AF=0.339;SAS_AF=0.3712;AA=T|||;VT=SNP
8	4401878	rs17416067	T	A	100	PASS	AC=1309;AF=0.261382;AN=5008;NS=2504;DP=12222;EAS_AF=0.3304;AMR_AF=0.1859;AFR_AF=0.084;EUR_AF=0.3419;SAS_AF=0.4008;AA=T|||;VT=SNP
8	4401952	rs117390464	G	C	100	PASS	AC=436;AF=0.0870607;AN=5008;NS=2504;DP=11521;EAS_AF=0.128;AMR_AF=0.1153;AFR_AF=0.0083;EUR_AF=0.0795;SAS_AF=0.1391;AA=G|||;VT=SNP
8	4402031	rs17070576	T	C	100	PASS	AC=1073;AF=0.214257;AN=5008;NS=2504;DP=12179;EAS_AF=0.2728;AMR_AF=0.389;AFR_AF=0.0159;EUR_AF=0.2087;SAS_AF=0.3037;AA=T|||;VT=SNP
8	4402067	rs11984709	A	T	100	PASS	AC=1489;AF=0.297324;AN=5008;NS=2504;DP=12382;EAS_AF=0.3165;AMR_AF=0.4164;AFR_AF=0.1906;EUR_AF=0.2565;SAS_AF=0.3793;AA=A|||;VT=SNP
8	4402438	rs17344197	T	A	100	PASS	AC=1439;AF=0.28734;AN=5008;NS=2504;DP=18243;EAS_AF=0.3889;AMR_AF=0.1945;AFR_AF=0.1346;EUR_AF=0.335;SAS_AF=0.4059;AA=T|||;VT=SNP
8	4403044	rs77434910	C	T	100	PASS	AC=296;AF=0.0591054;AN=5008;NS=2504;DP=16888;EAS_AF=0.0913;AMR_AF=0.0346;AFR_AF=0.0287;EUR_AF=0.0577;SAS_AF=0.0859;AA=c|||;VT=SNP
8	4403586	rs1983474	A	C	100	PASS	AC=3338;AF=0.666534;AN=5008;NS=2504;DP=17629;EAS_AF=0.6101;AMR_AF=0.8055;AFR_AF=0.6316;EUR_AF=0.7296;SAS_AF=0.6084;AA=C|||;VT=SNP
8	4403849	rs73182977	C	T	100	PASS	AC=426;AF=0.0850639;AN=5008;NS=2504;DP=17979;EAS_AF=0.0873;AMR_AF=0.1484;AFR_AF=0.0038;EUR_AF=0.0924;SAS_AF=0.1401;AA=C|||;VT=SNP
8	4404738	rs17344217	T	G	100	PASS	AC=1413;AF=0.282149;AN=5008;NS=2504;DP=16141;EAS_AF=0.2252;AMR_AF=0.3602;AFR_AF=0.2277;EUR_AF=0.339;SAS_AF=0.3006;AA=T|||;VT=SNP
8	4404947	rs73182980	C	T	100	PASS	AC=862;AF=0.172125;AN=5008;NS=2504;DP=17195;EAS_AF=0.0823;AMR_AF=0.2161;AFR_AF=0.2163;EUR_AF=0.1899;SAS_AF=0.1554;AA=C|||;VT=SNP
8	4405955	rs7818189	T	C	100	PASS	AC=3284;AF=0.655751;AN=5008;NS=2504;DP=14110;EAS_AF=0.5893;AMR_AF=0.7637;AFR_AF=0.6278;EUR_AF=0.7127;SAS_AF=0.6268;AA=C|||;VT=SNP
8	4405991	rs77910202	T	C	100	PASS	AC=359;AF=0.0716853;AN=5008;NS=2504;DP=14041;EAS_AF=0.0446;AMR_AF=0.0216;AFR_AF=0.1301;EUR_AF=0.0507;SAS_AF=0.0777;AA=T|||;VT=SNP
8	4406368	rs7831820	C	T	100	PASS	AC=3168;AF=0.632588;AN=5008;NS=2504;DP=14271;EAS_AF=0.5764;AMR_AF=0.7594;AFR_AF=0.5764;EUR_AF=0.7038;SAS_AF=0.6033;AA=T|||;VT=SNP
8	4406373	rs79292153	G	C	100	PASS	AC=747;AF=0.149161;AN=5008;NS=2504;DP=14320;EAS_AF=0.1587;AMR_AF=0.1081;AFR_AF=0.1581;EUR_AF=0.1233;SAS_AF=0.183;AA=G|||;VT=SNP
8	4406379	rs73182983	C	T	100	PASS	AC=431;AF=0.0860623;AN=5008;NS=2504;DP=14371;EAS_AF=0.0823;AMR_AF=0.1513;AFR_AF=0.0045;EUR_AF=0.0984;SAS_AF=0.1411;AA=C|||;VT=SNP
8	4406611	rs73182984	A	G	100	PASS	AC=501;AF=0.10004;AN=5008;NS=2504;DP=17173;EAS_AF=0.1339;AMR_AF=0.1412;AFR_AF=0.0083;EUR_AF=0.1412;SAS_AF=0.1176;AA=A|||;VT=SNP
8	4407649	rs73182986	C	A	100	PASS	AC=796;AF=0.158946;AN=5008;NS=2504;DP=15872;EAS_AF=0.1329;AMR_AF=0.1772;AFR_AF=0.1944;EUR_AF=0.166;SAS_AF=0.1176;AA=C|||;VT=SNP
8	4408055	rs78723038	A	G	100	PASS	AC=415;AF=0.0828674;AN=5008;NS=2504;DP=18112;EAS_AF=0.0427;AMR_AF=0.0245;AFR_AF=0.1717;EUR_AF=0.0517;SAS_AF=0.0777;AA=A|||;VT=SNP
8	4409256	rs79331457	G	C	100	PASS	AC=427;AF=0.0852636;AN=5008;NS=2504;DP=16448;EAS_AF=0.0437;AMR_AF=0.0245;AFR_AF=0.1725;EUR_AF=0.0527;SAS_AF=0.0869;AA=G|||;VT=SNP
8	4409774	rs12682212	C	G	100	PASS	AC=1235;AF=0.246605;AN=5008;NS=2504;DP=19812;EAS_AF=0.2192;AMR_AF=0.4323;AFR_AF=0.0756;EUR_AF=0.337;SAS_AF=0.2812;AA=C|||;VT=SNP
8	4410004	rs78344782	T	C	100	PASS	AC=354;AF=0.0706869;AN=5008;NS=2504;DP=18057;EAS_AF=0.119;AMR_AF=0.0821;AFR_AF=0.0015;EUR_AF=0.0726;SAS_AF=0.1043;AA=T|||;VT=SNP
8	4410318	rs77853299	A	C	100	PASS	AC=767;AF=0.153155;AN=5008;NS=2504;DP=19475;EAS_AF=0.1587;AMR_AF=0.1066;AFR_AF=0.1664;EUR_AF=0.1243;SAS_AF=0.1922;AA=A|||;VT=SNP
8	4410472	rs73182990	G	A	100	PASS	AC=500;AF=0.0998403;AN=5008;NS=2504;DP=19435;EAS_AF=0.1359;AMR_AF=0.1427;AFR_AF=0.0076;EUR_AF=0.1392;SAS_AF=0.1166;AA=G|||;VT=SNP
8	4410514	rs7357469	G	T	100	PASS	AC=700;AF=0.139776;AN=5008;NS=2504;DP=19821;EAS_AF=0.1329;AMR_AF=0.2522;AFR_AF=0.0628;EUR_AF=0.1799;SAS_AF=0.1299;AA=G|||;VT=SNP
8	4410703	rs78730383	C	T	100	PASS	AC=762;AF=0.152157;AN=5008;NS=2504;DP=17136;EAS_AF=0.1567;AMR_AF=0.1066;AFR_AF=0.1657;EUR_AF=0.1233;SAS_AF=0.1912;AA=C|||;VT=SNP
8	4410752	rs6558891	G	C	100	PASS	AC=2721;AF=0.543331;AN=5008;NS=2504;DP=16153;EAS_AF=0.4306;AMR_AF=0.6758;AFR_AF=0.4599;EUR_AF=0.6362;SAS_AF=0.5828;AA=G|||;VT=SNP
8	4412051	rs1526335	A	G	100	PASS	AC=3552;AF=0.709265;AN=5008;NS=2504;DP=18837;EAS_AF=0.5665;AMR_AF=0.8588;AFR_AF=0.6641;EUR_AF=0.8052;SAS_AF=0.7127;AA=A|||;VT=SNP
8	4412072	rs1526334	T	G	100	PASS	AC=3552;AF=0.709265;AN=5008;NS=2504;DP=18448;EAS_AF=0.5685;AMR_AF=0.8602;AFR_AF=0.6611;EUR_AF=0.8062;SAS_AF=0.7127;AA=T|||;VT=SNP
8	4412090	rs1526333	C	G	100	PASS	AC=3086;AF=0.616214;AN=5008;NS=2504;DP=18397;EAS_AF=0.5635;AMR_AF=0.7075;AFR_AF=0.6505;EUR_AF=0.5795;SAS_AF=0.5971;AA=c|||;VT=SNP
8	4412169	rs1526332	G	T	100	PASS	AC=3078;AF=0.614617;AN=5008;NS=2504;DP=19842;EAS_AF=0.5595;AMR_AF=0.7075;AFR_AF=0.6498;EUR_AF=0.5785;SAS_AF=0.5951;AA=T|||;VT=SNP
8	4412258	rs11136750	G	T	100	PASS	AC=2953;AF=0.589657;AN=5008;NS=2504;DP=20688;EAS_AF=0.5417;AMR_AF=0.6988;AFR_AF=0.5809;EUR_AF=0.5755;SAS_AF=0.5879;AA=T|||;VT=SNP
8	4412306	rs7357512	G	C	100	PASS	AC=2074;AF=0.414137;AN=5008;NS=2504;DP=20297;EAS_AF=0.3542;AMR_AF=0.5173;AFR_AF=0.3797;EUR_AF=0.4016;SAS_AF=0.4622;AA=G|||;VT=SNP
8	4412355	rs7357519	C	T	100	PASS	AC=2996;AF=0.598243;AN=5008;NS=2504;DP=18393;EAS_AF=0.5069;AMR_AF=0.7061;AFR_AF=0.6407;EUR_AF=0.5785;SAS_AF=0.5787;AA=C|||;VT=SNP
8	4412550	rs73183001	A	T	100	PASS	AC=768;AF=0.153355;AN=5008;NS=2504;DP=18639;EAS_AF=0.1399;AMR_AF=0.1772;AFR_AF=0.1672;EUR_AF=0.17;SAS_AF=0.1145;AA=A|||;VT=SNP
8	4412803	rs34787327	G	A	100	PASS	AC=1454;AF=0.290335;AN=5008;NS=2504;DP=18963;EAS_AF=0.3958;AMR_AF=0.2464;AFR_AF=0.0862;EUR_AF=0.3509;SAS_AF=0.4264;AA=G|||;VT=SNP
8	4413035	rs6996158	T	A	100	PASS	AC=1060;AF=0.211661;AN=5008;NS=2504;DP=18002;EAS_AF=0.2341;AMR_AF=0.1888;AFR_AF=0.2905;EUR_AF=0.168;SAS_AF=0.1431;AA=A|||;VT=SNP
8	4413282	rs6992457	A	C	100	PASS	AC=1316;AF=0.26278;AN=5008;NS=2504;DP=14846;EAS_AF=0.25;AMR_AF=0.2205;AFR_AF=0.3903;EUR_AF=0.2336;SAS_AF=0.1636;AA=C|||;VT=SNP
8	4413920	rs12546056	C	T	100	PASS	AC=1220;AF=0.24361;AN=5008;NS=2504;DP=15287;EAS_AF=0.1488;AMR_AF=0.1744;AFR_AF=0.413;EUR_AF=0.2217;SAS_AF=0.184;AA=C|||;VT=SNP
8	4414063	rs9314532	G	A	100	PASS	AC=705;AF=0.140775;AN=5008;NS=2504;DP=16387;EAS_AF=0.127;AMR_AF=0.2536;AFR_AF=0.0635;EUR_AF=0.1819;SAS_AF=0.137;AA=G|||;VT=SNP
8	4414084	rs79482698	C	G	100	PASS	AC=912;AF=0.182109;AN=5008;NS=2504;DP=16655;EAS_AF=0.2411;AMR_AF=0.111;AFR_AF=0.2239;EUR_AF=0.1282;SAS_AF=0.1708;AA=C|||;VT=SNP
8	4414107	rs17070599	A	G	100	PASS	AC=852;AF=0.170128;AN=5008;NS=2504;DP=17528;EAS_AF=0.2024;AMR_AF=0.1081;AFR_AF=0.2095;EUR_AF=0.1282;SAS_AF=0.1708;AA=A|||;VT=SNP
8	4414172	rs7843629	G	C	100	PASS	AC=1354;AF=0.270367;AN=5008;NS=2504;DP=18680;EAS_AF=0.2014;AMR_AF=0.1527;AFR_AF=0.5492;EUR_AF=0.1511;SAS_AF=0.1708;AA=C|||;VT=SNP
8	4414316	rs1997137	T	C	100	PASS	AC=965;AF=0.192692;AN=5008;NS=2504;DP=17068;EAS_AF=0.252;AMR_AF=0.1124;AFR_AF=0.2526;EUR_AF=0.1302;SAS_AF=0.1718;AA=T|||;VT=SNP
8	4414899	rs73498651	A	G	100	PASS	AC=608;AF=0.121406;AN=5008;NS=2504;DP=16769;EAS_AF=0.0575;AMR_AF=0.0706;AFR_AF=0.2943;EUR_AF=0.0924;SAS_AF=0.0194;AA=G|||;VT=SNP
8	4415280	rs1526331	G	C	100	PASS	AC=869;AF=0.173522;AN=5008;NS=2504;DP=18937;EAS_AF=0.1042;AMR_AF=0.2334;AFR_AF=0.0393;EUR_AF=0.2942;SAS_AF=0.2597;AA=G|||;VT=SNP
8	4416839	rs17416228	G	C	100	PASS	AC=567;AF=0.113219;AN=5008;NS=2504;DP=16111;EAS_AF=0.1339;AMR_AF=0.1412;AFR_AF=0.0408;EUR_AF=0.1392;SAS_AF=0.1431;AA=G|||;VT=SNP
8	4416902	rs13252508	T	A	100	PASS	AC=488;AF=0.0974441;AN=5008;NS=2504;DP=14180;EAS_AF=0.006;AMR_AF=0.1484;AFR_AF=0.0098;EUR_AF=0.2177;SAS_AF=0.1503;AA=T|||;VT=SNP
8	4416934	rs6993844	C	G	100	PASS	AC=735;AF=0.146765;AN=5008;NS=2504;DP=14323;EAS_AF=0.1349;AMR_AF=0.1499;AFR_AF=0.1815;EUR_AF=0.1402;SAS_AF=0.1166;AA=G|||;VT=SNP
8	4416939	rs17416235	G	A	100	PASS	AC=423;AF=0.0844649;AN=5008;NS=2504;DP=14289;EAS_AF=0.0873;AMR_AF=0.1499;AFR_AF=0.003;EUR_AF=0.1014;SAS_AF=0.1278;AA=G|||;VT=SNP
8	4417547	rs17344378	T	A	100	PASS	AC=683;AF=0.136382;AN=5008;NS=2504;DP=19216;EAS_AF=0.1389;AMR_AF=0.1715;AFR_AF=0.0477;EUR_AF=0.2048;SAS_AF=0.1585;AA=T|||;VT=SNP
8	4418063	rs73184907	C	T	100	PASS	AC=555;AF=0.110823;AN=5008;NS=2504;DP=20971;EAS_AF=0.1329;AMR_AF=0.1398;AFR_AF=0.0401;EUR_AF=0.1352;SAS_AF=0.138;AA=C|||;VT=SNP
8	4418208	rs1949910	A	T	100	PASS	AC=955;AF=0.190695;AN=5008;NS=2504;DP=21432;EAS_AF=0.1329;AMR_AF=0.1556;AFR_AF=0.3336;EUR_AF=0.1352;SAS_AF=0.1391;AA=T|||;VT=SNP
8	4418410	rs1949909	C	T	100	PASS	AC=947;AF=0.189097;AN=5008;NS=2504;DP=19817;EAS_AF=0.1319;AMR_AF=0.1556;AFR_AF=0.3283;EUR_AF=0.1352;SAS_AF=0.1391;AA=T|||;VT=SNP
8	4418683	rs151238350	G	A	100	PASS	AC=557;AF=0.111222;AN=5008;NS=2504;DP=18605;EAS_AF=0.1339;AMR_AF=0.1398;AFR_AF=0.0401;EUR_AF=0.1352;SAS_AF=0.1391;AA=G|||;VT=SNP
8	4419125	rs116404658	G	A	100	PASS	AC=554;AF=0.110623;AN=5008;NS=2504;DP=18324;EAS_AF=0.1329;AMR_AF=0.1398;AFR_AF=0.0386;EUR_AF=0.1352;SAS_AF=0.1391;AA=G|||;VT=SNP
8	4419126	rs115350488	C	T	100	PASS	AC=554;AF=0.110623;AN=5008;NS=2504;DP=18357;EAS_AF=0.1329;AMR_AF=0.1398;AFR_AF=0.0386;EUR_AF=0.1352;SAS_AF=0.1391;AA=C|||;VT=SNP
8	4419329	rs12677365	G	C	100	PASS	AC=2716;AF=0.542332;AN=5008;NS=2504;DP=19978;EAS_AF=0.6726;AMR_AF=0.6628;AFR_AF=0.2458;EUR_AF=0.5964;SAS_AF=0.6677;AA=G|||;VT=SNP
8	4419488	rs12675963	T	A	100	PASS	AC=2122;AF=0.423722;AN=5008;NS=2504;DP=17644;EAS_AF=0.5784;AMR_AF=0.5;AFR_AF=0.1225;EUR_AF=0.495;SAS_AF=0.544;AA=T|||;VT=SNP
8	4419497	rs73184916	C	T	100	PASS	AC=556;AF=0.111022;AN=5008;NS=2504;DP=17518;EAS_AF=0.1329;AMR_AF=0.1398;AFR_AF=0.0401;EUR_AF=0.1352;SAS_AF=0.1391;AA=C|||;VT=SNP
8	4419503	rs17070617	G	C	100	PASS	AC=948;AF=0.189297;AN=5008;NS=2504;DP=17309;EAS_AF=0.1329;AMR_AF=0.1542;AFR_AF=0.329;EUR_AF=0.1352;SAS_AF=0.1391;AA=G|||;VT=SNP
8	4419611	rs17070620	T	C	100	PASS	AC=558;AF=0.111422;AN=5008;NS=2504;DP=18725;EAS_AF=0.1329;AMR_AF=0.1398;AFR_AF=0.0401;EUR_AF=0.1352;SAS_AF=0.1411;AA=T|||;VT=SNP
8	4419631	rs17344405	G	C	100	PASS	AC=675;AF=0.134784;AN=5008;NS=2504;DP=18341;EAS_AF=0.1339;AMR_AF=0.1715;AFR_AF=0.0461;EUR_AF=0.2058;SAS_AF=0.1564;AA=G|||;VT=SNP
8	4419843	rs17070623	G	C	100	PASS	AC=1513;AF=0.302117;AN=5008;NS=2504;DP=13646;EAS_AF=0.1756;AMR_AF=0.2118;AFR_AF=0.5325;EUR_AF=0.2734;SAS_AF=0.2147;AA=G|||;VT=SNP
8	4419882	rs55987337	C	T	100	PASS	AC=475;AF=0.0948482;AN=5008;NS=2504;DP=14123;EAS_AF=0.0893;AMR_AF=0.1571;AFR_AF=0.0219;EUR_AF=0.1064;SAS_AF=0.1431;AA=C|||;VT=SNP
8	4420188	rs2950160	G	C	100	PASS	AC=3081;AF=0.615216;AN=5008;NS=2504;DP=12939;EAS_AF=0.6696;AMR_AF=0.6527;AFR_AF=0.4977;EUR_AF=0.6322;SAS_AF=0.6738;AA=G|||;VT=SNP
8	4420259	rs6980912	G	C	100	PASS	AC=952;AF=0.190096;AN=5008;NS=2504;DP=13194;EAS_AF=0.1726;AMR_AF=0.1657;AFR_AF=0.1967;EUR_AF=0.2078;SAS_AF=0.1984;AA=G|||;VT=SNP
8	4420330	rs76866002	G	T	100	PASS	AC=123;AF=0.0245607;AN=5008;NS=2504;DP=14008;EAS_AF=0.003;AMR_AF=0.0375;AFR_AF=0.0023;EUR_AF=0.0557;SAS_AF=0.0358;AA=G|||;VT=SNP
8	4420609	rs2693794	G	C	100	PASS	AC=2284;AF=0.45607;AN=5008;NS=2504;DP=12501;EAS_AF=0.5417;AMR_AF=0.5159;AFR_AF=0.2209;EUR_AF=0.5239;SAS_AF=0.5736;AA=G|||;VT=SNP
8	4420682	rs2466733	C	G	100	PASS	AC=3126;AF=0.624201;AN=5008;NS=2504;DP=12675;EAS_AF=0.7073;AMR_AF=0.6556;AFR_AF=0.5;EUR_AF=0.6312;SAS_AF=0.6769;AA=G|||;VT=SNP
8	4421040	rs73184923	C	G	100	PASS	AC=482;AF=0.096246;AN=5008;NS=2504;DP=16787;EAS_AF=0.0933;AMR_AF=0.1599;AFR_AF=0.003;EUR_AF=0.1342;SAS_AF=0.1411;AA=C|||;VT=SNP
8	4421304	rs2693793	A	C	100	PASS	AC=3361;AF=0.671126;AN=5008;NS=2504;DP=18718;EAS_AF=0.7143;AMR_AF=0.6138;AFR_AF=0.6044;EUR_AF=0.7296;SAS_AF=0.6973;AA=N|||;VT=SNP
8	4421358	rs2617015	A	C	100	PASS	AC=3194;AF=0.63778;AN=5008;NS=2504;DP=19463;EAS_AF=0.7183;AMR_AF=0.5908;AFR_AF=0.5219;EUR_AF=0.6948;SAS_AF=0.6861;AA=A|||;VT=SNP
8	4421394	rs41470346	G	A	100	PASS	AC=652;AF=0.130192;AN=5008;NS=2504;DP=20008;EAS_AF=0.1349;AMR_AF=0.1715;AFR_AF=0.0469;EUR_AF=0.2078;SAS_AF=0.1288;AA=G|||;VT=SNP
8	4422315	rs62486665	T	C	100	PASS	AC=346;AF=0.0690895;AN=5008;NS=2504;DP=18629;EAS_AF=0.1617;AMR_AF=0.0519;AFR_AF=0.0068;EUR_AF=0.0865;SAS_AF=0.0521;AA=T|||;VT=SNP
8	4422577	rs73184927	T	C	100	PASS	AC=708;AF=0.141374;AN=5008;NS=2504;DP=17698;EAS_AF=0.1399;AMR_AF=0.1744;AFR_AF=0.0492;EUR_AF=0.2237;SAS_AF=0.1595;AA=T|||;VT=SNP
8	4422596	rs62486666	A	C	100	PASS	AC=1714;AF=0.342252;AN=5008;NS=2504;DP=17659;EAS_AF=0.5744;AMR_AF=0.2622;AFR_AF=0.202;EUR_AF=0.2952;SAS_AF=0.3978;AA=A|||;VT=SNP
8	4423045	rs56281620	T	G	100	PASS	AC=447;AF=0.0892572;AN=5008;NS=2504;DP=13090;EAS_AF=0.0685;AMR_AF=0.147;AFR_AF=0.0212;EUR_AF=0.1163;SAS_AF=0.1339;AA=T|||;VT=SNP
8	4423093	rs143999643	C	T	100	PASS	AC=516;AF=0.103035;AN=5008;NS=2504;DP=11330;EAS_AF=0.1349;AMR_AF=0.1427;AFR_AF=0.0197;EUR_AF=0.1292;SAS_AF=0.1278;AA=C|||;VT=SNP
8	4423424	rs73184933	G	C	100	PASS	AC=431;AF=0.0860623;AN=5008;NS=2504;DP=10792;EAS_AF=0.0734;AMR_AF=0.1398;AFR_AF=0.0212;EUR_AF=0.1044;SAS_AF=0.1299;AA=G|||;VT=SNP
8	4423762	rs73184934	A	C	100	PASS	AC=437;AF=0.0872604;AN=5008;NS=2504;DP=14144;EAS_AF=0.0754;AMR_AF=0.1427;AFR_AF=0.0197;EUR_AF=0.1044;SAS_AF=0.1339;AA=A|||;VT=SNP
8	4423782	rs2617059	C	G	100	PASS	AC=3187;AF=0.636382;AN=5008;NS=2504;DP=16829;EAS_AF=0.6954;AMR_AF=0.5951;AFR_AF=0.5189;EUR_AF=0.7068;SAS_AF=0.6912;AA=G|||;VT=SNP
8	4423801	rs73184937	T	G	100	PASS	AC=435;AF=0.086861;AN=5008;NS=2504;DP=17832;EAS_AF=0.0704;AMR_AF=0.1427;AFR_AF=0.0204;EUR_AF=0.1064;SAS_AF=0.1339;AA=T|||;VT=SNP
8	4423844	rs73184939	A	T	100	PASS	AC=432;AF=0.086262;AN=5008;NS=2504;DP=16674;EAS_AF=0.0704;AMR_AF=0.1427;AFR_AF=0.0189;EUR_AF=0.1044;SAS_AF=0.135;AA=A|||;VT=SNP
8	4424370	rs2617061	C	G	100	PASS	AC=2251;AF=0.449481;AN=5008;NS=2504;DP=13496;EAS_AF=0.5625;AMR_AF=0.428;AFR_AF=0.2307;EUR_AF=0.5239;SAS_AF=0.5675;AA=C|||;VT=SNP
8	4424471	rs4875360	A	G	100	PASS	AC=626;AF=0.125;AN=5008;NS=2504;DP=13764;EAS_AF=0.1389;AMR_AF=0.1585;AFR_AF=0.0378;EUR_AF=0.2018;SAS_AF=0.1258;AA=A|||;VT=SNP
8	4425044	rs79384497	T	C	100	PASS	AC=458;AF=0.0914537;AN=5008;NS=2504;DP=19449;EAS_AF=0.1141;AMR_AF=0.1916;AFR_AF=0.003;EUR_AF=0.0855;SAS_AF=0.1227;AA=T|||;VT=SNP
8	4425236	rs2693792	C	T	100	PASS	AC=4130;AF=0.824681;AN=5008;NS=2504;DP=19128;EAS_AF=0.8452;AMR_AF=0.7824;AFR_AF=0.8071;EUR_AF=0.8509;SAS_AF=0.8303;AA=T|||;VT=SNP
8	4425239	rs73184948	T	C	100	PASS	AC=681;AF=0.135982;AN=5008;NS=2504;DP=19035;EAS_AF=0.1379;AMR_AF=0.1585;AFR_AF=0.0378;EUR_AF=0.2038;SAS_AF=0.181;AA=T|||;VT=SNP
8	4425634	rs2693791	A	C	100	PASS	AC=2162;AF=0.431709;AN=5008;NS=2504;DP=20459;EAS_AF=0.5536;AMR_AF=0.428;AFR_AF=0.2315;EUR_AF=0.4771;SAS_AF=0.5327;AA=A|||;VT=SNP
8	4425945	rs2725011	C	T	100	PASS	AC=4130;AF=0.824681;AN=5008;NS=2504;DP=20994;EAS_AF=0.8452;AMR_AF=0.7824;AFR_AF=0.8064;EUR_AF=0.8509;SAS_AF=0.8313;AA=T|||;VT=SNP
8	4426307	rs7826384	A	G	100	PASS	AC=4144;AF=0.827476;AN=5008;NS=2504;DP=19561;EAS_AF=0.8562;AMR_AF=0.7824;AFR_AF=0.8079;EUR_AF=0.8519;SAS_AF=0.8313;AA=G|||;VT=SNP
8	4426929	rs111338215	T	G	100	PASS	AC=624;AF=0.124601;AN=5008;NS=2504;DP=18581;EAS_AF=0.1369;AMR_AF=0.1571;AFR_AF=0.034;EUR_AF=0.2028;SAS_AF=0.1309;AA=T|||;VT=SNP
8	4426969	rs113845462	T	C	100	PASS	AC=2168;AF=0.432907;AN=5008;NS=2504;DP=18557;EAS_AF=0.5119;AMR_AF=0.4308;AFR_AF=0.264;EUR_AF=0.4851;SAS_AF=0.5276;AA=T|||;VT=SNP
8	4427456	rs113406865	C	T	100	PASS	AC=1936;AF=0.386581;AN=5008;NS=2504;DP=20238;EAS_AF=0.5159;AMR_AF=0.4078;AFR_AF=0.1309;EUR_AF=0.4473;SAS_AF=0.5215;AA=C|||;VT=SNP
8	4427594	rs2407628	C	T	100	PASS	AC=3028;AF=0.604633;AN=5008;NS=2504;DP=20062;EAS_AF=0.6548;AMR_AF=0.5836;AFR_AF=0.5083;EUR_AF=0.6501;SAS_AF=0.6513;AA=t|||;VT=SNP
8	4427736	rs73184952	G	C	100	PASS	AC=614;AF=0.122604;AN=5008;NS=2504;DP=21015;EAS_AF=0.1379;AMR_AF=0.1527;AFR_AF=0.0333;EUR_AF=0.1958;SAS_AF=0.1309;AA=g|||;VT=SNP
8	4427749	rs112649539	C	T	100	PASS	AC=628;AF=0.125399;AN=5008;NS=2504;DP=21044;EAS_AF=0.1379;AMR_AF=0.1542;AFR_AF=0.0424;EUR_AF=0.1958;SAS_AF=0.1319;AA=N|||;VT=SNP
8	4427894	rs76146724	G	T	100	PASS	AC=3447;AF=0.688299;AN=5008;NS=2504;DP=20759;EAS_AF=0.7718;AMR_AF=0.6052;AFR_AF=0.7216;EUR_AF=0.6501;SAS_AF=0.6554;AA=T|||;VT=SNP
8	4427956	rs112443742	C	T	100	PASS	AC=689;AF=0.13758;AN=5008;NS=2504;DP=19459;EAS_AF=0.1369;AMR_AF=0.1556;AFR_AF=0.0893;EUR_AF=0.1958;SAS_AF=0.1309;AA=C|||;VT=SNP
8	4428155	rs113663668	G	C	100	PASS	AC=949;AF=0.189497;AN=5008;NS=2504;DP=19159;EAS_AF=0.1369;AMR_AF=0.1686;AFR_AF=0.2791;EUR_AF=0.1958;SAS_AF=0.1309;AA=G|||;VT=SNP
8	4428168	rs77617848	T	C	100	PASS	AC=2110;AF=0.421326;AN=5008;NS=2504;DP=18792;EAS_AF=0.5179;AMR_AF=0.4179;AFR_AF=0.2504;EUR_AF=0.4543;SAS_AF=0.5215;AA=T|||;VT=SNP
8	4428285	rs75973279	T	C	100	PASS	AC=3428;AF=0.684505;AN=5008;NS=2504;DP=18114;EAS_AF=0.6647;AMR_AF=0.6167;AFR_AF=0.7073;EUR_AF=0.7097;SAS_AF=0.6963;AA=T|||;VT=SNP
8	4429038	rs13276804	A	G	100	PASS	AC=2099;AF=0.419129;AN=5008;NS=2504;DP=20121;EAS_AF=0.5198;AMR_AF=0.4179;AFR_AF=0.2405;EUR_AF=0.4533;SAS_AF=0.5225;AA=A|||;VT=SNP
8	4429058	rs13249167	T	C	100	PASS	AC=2072;AF=0.413738;AN=5008;NS=2504;DP=20051;EAS_AF=0.5198;AMR_AF=0.4179;AFR_AF=0.2201;EUR_AF=0.4533;SAS_AF=0.5225;AA=T|||;VT=SNP
8	4429094	rs9987217	C	A	100	PASS	AC=2099;AF=0.419129;AN=5008;NS=2504;DP=19819;EAS_AF=0.5198;AMR_AF=0.4179;AFR_AF=0.2405;EUR_AF=0.4533;SAS_AF=0.5225;AA=A|||;VT=SNP
8	4429100	rs9987377	A	G	100	PASS	AC=2100;AF=0.419329;AN=5008;NS=2504;DP=20033;EAS_AF=0.5208;AMR_AF=0.4179;AFR_AF=0.2405;EUR_AF=0.4533;SAS_AF=0.5225;AA=A|||;VT=SNP
8	4429163	rs2959176	A	T	100	PASS	AC=2101;AF=0.419529;AN=5008;NS=2504;DP=19380;EAS_AF=0.5208;AMR_AF=0.4179;AFR_AF=0.2413;EUR_AF=0.4533;SAS_AF=0.5225;AA=A|||;VT=SNP
8	4429191	rs2959177	G	A	100	PASS	AC=2098;AF=0.41893;AN=5008;NS=2504;DP=18519;EAS_AF=0.5188;AMR_AF=0.4179;AFR_AF=0.2405;EUR_AF=0.4533;SAS_AF=0.5225;AA=G|||;VT=SNP
8	4429297	rs2927552	C	G	100	PASS	AC=3314;AF=0.661741;AN=5008;NS=2504;DP=18695;EAS_AF=0.6667;AMR_AF=0.6023;AFR_AF=0.7042;EUR_AF=0.6511;SAS_AF=0.6524;AA=G|||;VT=SNP
8	4429412	rs2927553	T	C	100	PASS	AC=2101;AF=0.419529;AN=5008;NS=2504;DP=19819;EAS_AF=0.5208;AMR_AF=0.4179;AFR_AF=0.2405;EUR_AF=0.4543;SAS_AF=0.5225;AA=T|||;VT=SNP
8	4429574	rs2725052	G	A	100	PASS	AC=2093;AF=0.417931;AN=5008;NS=2504;DP=18565;EAS_AF=0.5169;AMR_AF=0.4179;AFR_AF=0.2405;EUR_AF=0.4533;SAS_AF=0.5194;AA=G|||;VT=SNP
8	4429576	rs2693799	T	C	100	PASS	AC=2095;AF=0.418331;AN=5008;NS=2504;DP=18626;EAS_AF=0.5169;AMR_AF=0.4207;AFR_AF=0.2405;EUR_AF=0.4533;SAS_AF=0.5194;AA=T|||;VT=SNP
8	4429584	rs2693798	C	G	100	PASS	AC=2097;AF=0.41873;AN=5008;NS=2504;DP=18510;EAS_AF=0.5188;AMR_AF=0.4207;AFR_AF=0.2405;EUR_AF=0.4533;SAS_AF=0.5194;AA=C|||;VT=SNP
8	4429637	rs2725053	A	C	100	PASS	AC=2103;AF=0.419928;AN=5008;NS=2504;DP=18419;EAS_AF=0.5298;AMR_AF=0.4179;AFR_AF=0.2398;EUR_AF=0.4483;SAS_AF=0.5225;AA=C|||;VT=SNP
8	4429734	rs111801740	T	C	100	PASS	AC=2100;AF=0.419329;AN=5008;NS=2504;DP=18790;EAS_AF=0.5188;AMR_AF=0.4193;AFR_AF=0.2405;EUR_AF=0.4543;SAS_AF=0.5225;AA=A|||;VT=SNP
8	4429984	rs112302867	A	G	100	PASS	AC=610;AF=0.121805;AN=5008;NS=2504;DP=19296;EAS_AF=0.1359;AMR_AF=0.1527;AFR_AF=0.0318;EUR_AF=0.1968;SAS_AF=0.1299;AA=A|||;VT=SNP
8	4430101	rs2616970	G	A	100	PASS	AC=2097;AF=0.41873;AN=5008;NS=2504;DP=18551;EAS_AF=0.5268;AMR_AF=0.4179;AFR_AF=0.2337;EUR_AF=0.4533;SAS_AF=0.5225;AA=A|||;VT=SNP
8	4430149	rs2725055	G	A	100	PASS	AC=2105;AF=0.420327;AN=5008;NS=2504;DP=19160;EAS_AF=0.5288;AMR_AF=0.4179;AFR_AF=0.2383;EUR_AF=0.4533;SAS_AF=0.5225;AA=G|||;VT=SNP
8	4430312	rs2725056	A	G	100	PASS	AC=2192;AF=0.4377;AN=5008;NS=2504;DP=21071;EAS_AF=0.5198;AMR_AF=0.4251;AFR_AF=0.2436;EUR_AF=0.497;SAS_AF=0.5634;AA=a|||;VT=SNP
8	4430472	rs2616981	G	A	100	PASS	AC=2091;AF=0.417532;AN=5008;NS=2504;DP=21286;EAS_AF=0.5208;AMR_AF=0.4179;AFR_AF=0.2337;EUR_AF=0.4533;SAS_AF=0.5225;AA=G|||;VT=SNP
8	4430571	rs2693796	T	C	100	PASS	AC=3160;AF=0.63099;AN=5008;NS=2504;DP=19832;EAS_AF=0.6677;AMR_AF=0.5879;AFR_AF=0.5938;EUR_AF=0.6511;SAS_AF=0.6534;AA=C|||;VT=SNP
8	4430642	rs113946210	C	G	100	PASS	AC=506;AF=0.101038;AN=5008;NS=2504;DP=19855;EAS_AF=0.1528;AMR_AF=0.1441;AFR_AF=0.0106;EUR_AF=0.1302;SAS_AF=0.1094;AA=C|||;VT=SNP
8	4430797	rs111396786	T	C	100	PASS	AC=623;AF=0.124401;AN=5008;NS=2504;DP=22958;EAS_AF=0.1369;AMR_AF=0.1527;AFR_AF=0.0363;EUR_AF=0.1958;SAS_AF=0.137;AA=T|||;VT=SNP
8	4430825	rs7012094	C	T	100	PASS	AC=2055;AF=0.410343;AN=5008;NS=2504;DP=22228;EAS_AF=0.3313;AMR_AF=0.366;AFR_AF=0.5741;EUR_AF=0.3986;SAS_AF=0.3139;AA=T|||;VT=SNP
8	4430864	rs7012116	C	T	100	PASS	AC=2058;AF=0.410942;AN=5008;NS=2504;DP=20498;EAS_AF=0.3313;AMR_AF=0.366;AFR_AF=0.5764;EUR_AF=0.3986;SAS_AF=0.3139;AA=T|||;VT=SNP
8	4431067	rs2693795	G	A	100	PASS	AC=1316;AF=0.26278;AN=5008;NS=2504;DP=18037;EAS_AF=0.3571;AMR_AF=0.2493;AFR_AF=0.0598;EUR_AF=0.3072;SAS_AF=0.4039;AA=G|||;VT=SNP
8	4431109	rs2616987	G	A	100	PASS	AC=2143;AF=0.427915;AN=5008;NS=2504;DP=18126;EAS_AF=0.5179;AMR_AF=0.4193;AFR_AF=0.2216;EUR_AF=0.4891;SAS_AF=0.5573;AA=G|||;VT=SNP
8	4431325	rs73184968	T	C	100	PASS	AC=619;AF=0.123602;AN=5008;NS=2504;DP=18471;EAS_AF=0.1379;AMR_AF=0.1527;AFR_AF=0.0318;EUR_AF=0.1968;SAS_AF=0.137;AA=T|||;VT=SNP
8	4431749	rs2616997	C	G	100	PASS	AC=2108;AF=0.420927;AN=5008;NS=2504;DP=19342;EAS_AF=0.5377;AMR_AF=0.4164;AFR_AF=0.239;EUR_AF=0.4523;SAS_AF=0.5174;AA=G|||;VT=SNP
8	4432434	rs2617010	A	G	100	PASS	AC=2995;AF=0.598043;AN=5008;NS=2504;DP=16331;EAS_AF=0.4861;AMR_AF=0.598;AFR_AF=0.7874;EUR_AF=0.5726;SAS_AF=0.4836;AA=G|||;VT=SNP
8	4432457	rs2617011	A	G	100	PASS	AC=2990;AF=0.597045;AN=5008;NS=2504;DP=15948;EAS_AF=0.4831;AMR_AF=0.598;AFR_AF=0.7874;EUR_AF=0.5716;SAS_AF=0.4826;AA=G|||;VT=SNP
8	4433172	rs769043	T	C	100	PASS	AC=2236;AF=0.446486;AN=5008;NS=2504;DP=21042;EAS_AF=0.3532;AMR_AF=0.428;AFR_AF=0.6732;EUR_AF=0.3479;SAS_AF=0.3507;AA=T|||;VT=SNP
8	4433530	rs7842102	T	C	100	PASS	AC=861;AF=0.171925;AN=5008;NS=2504;DP=20630;EAS_AF=0.0813;AMR_AF=0.183;AFR_AF=0.2209;EUR_AF=0.1938;SAS_AF=0.1687;AA=T|||;VT=SNP
8	4433716	rs2725059	T	G	100	PASS	AC=898;AF=0.179313;AN=5008;NS=2504;DP=19162;EAS_AF=0.1607;AMR_AF=0.2176;AFR_AF=0.1982;EUR_AF=0.1521;SAS_AF=0.1738;AA=T|||;VT=SNP
8	4433995	rs2725060	A	G	100	PASS	AC=887;AF=0.177117;AN=5008;NS=2504;DP=15483;EAS_AF=0.1528;AMR_AF=0.2176;AFR_AF=0.1982;EUR_AF=0.1511;SAS_AF=0.1718;AA=A|||;VT=SNP
8	4434168	rs7843036	T	C	100	PASS	AC=832;AF=0.166134;AN=5008;NS=2504;DP=12289;EAS_AF=0.0714;AMR_AF=0.1873;AFR_AF=0.2065;EUR_AF=0.1918;SAS_AF=0.1677;AA=T|||;VT=SNP
8	4434392	rs9314533	A	T	100	PASS	AC=497;AF=0.0992412;AN=5008;NS=2504;DP=13923;EAS_AF=0.1478;AMR_AF=0.1499;AFR_AF=0.0098;EUR_AF=0.1342;SAS_AF=0.0982;AA=A|||;VT=SNP
8	4434982	rs73184980	G	A	100	PASS	AC=799;AF=0.159545;AN=5008;NS=2504;DP=16169;EAS_AF=0.0704;AMR_AF=0.1772;AFR_AF=0.1868;EUR_AF=0.1918;SAS_AF=0.1687;AA=G|||;VT=SNP
8	4435074	rs17416403	C	T	100	PASS	AC=884;AF=0.176518;AN=5008;NS=2504;DP=16502;EAS_AF=0.0704;AMR_AF=0.1888;AFR_AF=0.1906;EUR_AF=0.2336;SAS_AF=0.1994;AA=C|||;VT=SNP
8	4435237	rs73184983	C	T	100	PASS	AC=517;AF=0.103235;AN=5008;NS=2504;DP=18356;EAS_AF=0.0694;AMR_AF=0.1484;AFR_AF=0.0061;EUR_AF=0.17;SAS_AF=0.1687;AA=C|||;VT=SNP
8	4435273	rs2725061	C	T	100	PASS	AC=998;AF=0.199281;AN=5008;NS=2504;DP=17824;EAS_AF=0.1458;AMR_AF=0.2161;AFR_AF=0.289;EUR_AF=0.1511;SAS_AF=0.1708;AA=T|||;VT=SNP
8	4435757	rs2725062	A	T	100	PASS	AC=784;AF=0.15655;AN=5008;NS=2504;DP=11919;EAS_AF=0.1399;AMR_AF=0.2104;AFR_AF=0.1331;EUR_AF=0.1511;SAS_AF=0.1728;AA=A|||;VT=SNP
8	4436089	rs62486670	G	A	100	PASS	AC=3369;AF=0.672724;AN=5008;NS=2504;DP=15314;EAS_AF=0.5853;AMR_AF=0.67;AFR_AF=0.8517;EUR_AF=0.6143;SAS_AF=0.5828;AA=A|||;VT=SNP
8	4436184	rs10090272	A	G	100	PASS	AC=3785;AF=0.755791;AN=5008;NS=2504;DP=13107;EAS_AF=0.8006;AMR_AF=0.7594;AFR_AF=0.7617;EUR_AF=0.7485;SAS_AF=0.7065;AA=A|||;VT=SNP
8	4436267	rs10103168	G	T	100	PASS	AC=1342;AF=0.267971;AN=5008;NS=2504;DP=13004;EAS_AF=0.1518;AMR_AF=0.2522;AFR_AF=0.4327;EUR_AF=0.2018;SAS_AF=0.2444;AA=g|||;VT=SNP
8	4436324	rs10090483	A	G	100	PASS	AC=2360;AF=0.471246;AN=5008;NS=2504;DP=9849;EAS_AF=0.3304;AMR_AF=0.5245;AFR_AF=0.5015;EUR_AF=0.4821;SAS_AF=0.5266;AA=A|||;VT=SNP
8	4436425	rs10104296	C	T	100	PASS	AC=2166;AF=0.432508;AN=5008;NS=2504;DP=15508;EAS_AF=0.3294;AMR_AF=0.5159;AFR_AF=0.3669;EUR_AF=0.4791;SAS_AF=0.5204;AA=T|||;VT=SNP
8	4436426	rs10104298	C	G	100	PASS	AC=2164;AF=0.432109;AN=5008;NS=2504;DP=15560;EAS_AF=0.3294;AMR_AF=0.5144;AFR_AF=0.3661;EUR_AF=0.4791;SAS_AF=0.5204;AA=C|||;VT=SNP
8	4436579	rs2447698	C	T	100	PASS	AC=2209;AF=0.441094;AN=5008;NS=2504;DP=12617;EAS_AF=0.3343;AMR_AF=0.5274;AFR_AF=0.3722;EUR_AF=0.503;SAS_AF=0.5194;AA=T|||;VT=SNP
8	4436656	rs2466732	G	A	100	PASS	AC=2162;AF=0.431709;AN=5008;NS=2504;DP=11771;EAS_AF=0.3333;AMR_AF=0.5187;AFR_AF=0.3548;EUR_AF=0.496;SAS_AF=0.5092;AA=A|||;VT=SNP
8	4436822	rs2617064	T	A	100	PASS	AC=1738;AF=0.347045;AN=5008;NS=2504;DP=12185;EAS_AF=0.3353;AMR_AF=0.3127;AFR_AF=0.3578;EUR_AF=0.3857;SAS_AF=0.3292;AA=A|||;VT=SNP
8	4436874	rs2725063	G	A	100	PASS	AC=1735;AF=0.346446;AN=5008;NS=2504;DP=13672;EAS_AF=0.3373;AMR_AF=0.3098;AFR_AF=0.3578;EUR_AF=0.3827;SAS_AF=0.3292;AA=G|||;VT=SNP
8	4436962	rs113361231	C	G	100	PASS	AC=826;AF=0.164936;AN=5008;NS=2504;DP=12205;EAS_AF=0.1607;AMR_AF=0.1744;AFR_AF=0.202;EUR_AF=0.1412;SAS_AF=0.137;AA=C|||;VT=SNP
8	4436976	rs2617065	G	T	100	PASS	AC=1701;AF=0.339657;AN=5008;NS=2504;DP=12345;EAS_AF=0.3145;AMR_AF=0.2824;AFR_AF=0.357;EUR_AF=0.3847;SAS_AF=0.3364;AA=G|||;VT=SNP
8	4437041	rs2617066	C	T	100	PASS	AC=1253;AF=0.2502;AN=5008;NS=2504;DP=13173;EAS_AF=0.1964;AMR_AF=0.2594;AFR_AF=0.1906;EUR_AF=0.327;SAS_AF=0.3006;AA=C|||;VT=SNP
8	4437193	rs2725064	T	C	100	PASS	AC=1511;AF=0.301717;AN=5008;NS=2504;DP=16211;EAS_AF=0.3165;AMR_AF=0.2795;AFR_AF=0.2194;EUR_AF=0.3867;SAS_AF=0.3262;AA=T|||;VT=SNP
8	4437377	rs117762520	C	G	100	PASS	AC=52;AF=0.0103834;AN=5008;NS=2504;DP=16161;EAS_AF=0.002;AMR_AF=0.0101;AFR_AF=0.0008;EUR_AF=0.0268;SAS_AF=0.0153;AA=C|||;VT=SNP
8	4437465	rs10097669	T	C	100	PASS	AC=968;AF=0.193291;AN=5008;NS=2504;DP=18063;EAS_AF=0.1667;AMR_AF=0.2507;AFR_AF=0.0144;EUR_AF=0.3241;SAS_AF=0.2873;AA=T|||;VT=SNP
8	4437566	rs2725065	C	T	100	PASS	AC=1410;AF=0.28155;AN=5008;NS=2504;DP=19427;EAS_AF=0.1974;AMR_AF=0.2839;AFR_AF=0.2337;EUR_AF=0.3887;SAS_AF=0.3211;AA=T|||;VT=SNP
8	4437780	rs58707456	G	A	100	PASS	AC=1131;AF=0.225839;AN=5008;NS=2504;DP=16429;EAS_AF=0.2788;AMR_AF=0.1744;AFR_AF=0.3502;EUR_AF=0.1243;SAS_AF=0.1442;AA=A|||;VT=SNP
8	4438058	rs2725066	T	A	100	PASS	AC=2909;AF=0.580871;AN=5008;NS=2504;DP=15049;EAS_AF=0.4821;AMR_AF=0.4769;AFR_AF=0.8283;EUR_AF=0.5129;SAS_AF=0.4918;AA=A|||;VT=SNP
8	4438113	rs2725067	T	C	100	PASS	AC=1884;AF=0.376198;AN=5008;NS=2504;DP=14438;EAS_AF=0.2004;AMR_AF=0.3026;AFR_AF=0.5779;EUR_AF=0.3917;SAS_AF=0.3211;AA=T|||;VT=SNP
8	4438226	rs2725068	A	T	100	PASS	AC=2854;AF=0.569888;AN=5008;NS=2504;DP=18125;EAS_AF=0.4792;AMR_AF=0.4741;AFR_AF=0.7905;EUR_AF=0.5129;SAS_AF=0.4918;AA=T|||;VT=SNP
8	4438248	rs2617068	A	T	100	PASS	AC=1718;AF=0.343051;AN=5008;NS=2504;DP=18451;EAS_AF=0.2004;AMR_AF=0.2954;AFR_AF=0.4561;EUR_AF=0.3917;SAS_AF=0.3211;AA=T|||;VT=SNP
8	4438279	rs17070658	G	T	100	PASS	AC=975;AF=0.194688;AN=5008;NS=2504;DP=18680;EAS_AF=0.2748;AMR_AF=0.1715;AFR_AF=0.2186;EUR_AF=0.1213;SAS_AF=0.1718;AA=G|||;VT=SNP
8	4438543	rs17070660	G	A	100	PASS	AC=972;AF=0.194089;AN=5008;NS=2504;DP=17890;EAS_AF=0.2748;AMR_AF=0.1715;AFR_AF=0.2186;EUR_AF=0.1203;SAS_AF=0.1697;AA=G|||;VT=SNP
8	4438876	rs2617069	C	T	100	PASS	AC=1907;AF=0.380791;AN=5008;NS=2504;DP=14134;EAS_AF=0.3095;AMR_AF=0.2248;AFR_AF=0.7943;EUR_AF=0.1879;SAS_AF=0.2045;AA=T|||;VT=SNP
8	4439529	rs2617070	C	G	100	PASS	AC=3114;AF=0.621805;AN=5008;NS=2504;DP=17831;EAS_AF=0.5079;AMR_AF=0.5187;AFR_AF=0.913;EUR_AF=0.5487;SAS_AF=0.4939;AA=G|||;VT=SNP
8	4439629	rs2725071	G	C	100	PASS	AC=1694;AF=0.338259;AN=5008;NS=2504;DP=15374;EAS_AF=0.1974;AMR_AF=0.2939;AFR_AF=0.441;EUR_AF=0.3907;SAS_AF=0.3221;AA=C|||;VT=SNP
8	4439702	rs2447699	C	G	100	PASS	AC=3123;AF=0.623602;AN=5008;NS=2504;DP=17346;EAS_AF=0.5099;AMR_AF=0.5231;AFR_AF=0.9115;EUR_AF=0.5517;SAS_AF=0.4969;AA=G|||;VT=SNP
8	4439760	rs2725072	A	G	100	PASS	AC=1698;AF=0.339058;AN=5008;NS=2504;DP=16835;EAS_AF=0.1984;AMR_AF=0.2954;AFR_AF=0.4425;EUR_AF=0.3907;SAS_AF=0.3221;AA=G|||;VT=SNP
8	4439763	rs2725073	A	G	100	PASS	AC=1721;AF=0.34365;AN=5008;NS=2504;DP=17014;EAS_AF=0.1984;AMR_AF=0.3026;AFR_AF=0.4546;EUR_AF=0.3917;SAS_AF=0.3231;AA=G|||;VT=SNP
8	4439810	rs17070685	T	C	100	PASS	AC=454;AF=0.090655;AN=5008;NS=2504;DP=18655;EAS_AF=0.1111;AMR_AF=0.1585;AFR_AF=0.0038;EUR_AF=0.0765;SAS_AF=0.1534;AA=T|||;VT=SNP
8	4439823	rs7017584	T	C	100	PASS	AC=1078;AF=0.215256;AN=5008;NS=2504;DP=18612;EAS_AF=0.1577;AMR_AF=0.1801;AFR_AF=0.3767;EUR_AF=0.1262;SAS_AF=0.1728;AA=T|||;VT=SNP
8	4439951	rs17070688	C	T	100	PASS	AC=1041;AF=0.207867;AN=5008;NS=2504;DP=20290;EAS_AF=0.2688;AMR_AF=0.1657;AFR_AF=0.2784;EUR_AF=0.1193;SAS_AF=0.1708;AA=C|||;VT=SNP
8	4440509	rs28492698	C	G	100	PASS	AC=2959;AF=0.590855;AN=5008;NS=2504;DP=14108;EAS_AF=0.4623;AMR_AF=0.5605;AFR_AF=0.7663;EUR_AF=0.503;SAS_AF=0.5982;AA=G|||;VT=SNP
8	4440741	rs12679893	C	T	100	PASS	AC=610;AF=0.121805;AN=5008;NS=2504;DP=15713;EAS_AF=0.2312;AMR_AF=0.1599;AFR_AF=0.0212;EUR_AF=0.0984;SAS_AF=0.1421;AA=C|||;VT=SNP
8	4440806	rs2725035	C	G	100	PASS	AC=1450;AF=0.289537;AN=5008;NS=2504;DP=17468;EAS_AF=0.1657;AMR_AF=0.2695;AFR_AF=0.3207;EUR_AF=0.3459;SAS_AF=0.3313;AA=C|||;VT=SNP
8	4440890	rs2725034	T	C	100	PASS	AC=1683;AF=0.336062;AN=5008;NS=2504;DP=20880;EAS_AF=0.1905;AMR_AF=0.2911;AFR_AF=0.4342;EUR_AF=0.3549;SAS_AF=0.3661;AA=T|||;VT=SNP
8	4441282	rs12682113	A	T	100	PASS	AC=665;AF=0.132788;AN=5008;NS=2504;DP=18960;EAS_AF=0.1101;AMR_AF=0.1916;AFR_AF=0.1021;EUR_AF=0.1362;SAS_AF=0.1524;AA=A|||;VT=SNP
8	4441381	rs2725033	T	C	100	PASS	AC=1629;AF=0.32528;AN=5008;NS=2504;DP=20009;EAS_AF=0.1954;AMR_AF=0.2911;AFR_AF=0.3941;EUR_AF=0.3489;SAS_AF=0.3661;AA=T|||;VT=SNP
8	4441503	rs2617071	C	G	100	PASS	AC=1785;AF=0.35643;AN=5008;NS=2504;DP=19295;EAS_AF=0.1944;AMR_AF=0.3098;AFR_AF=0.4871;EUR_AF=0.3718;SAS_AF=0.364;AA=C|||;VT=SNP
8	4441569	rs2725032	T	C	100	PASS	AC=3438;AF=0.686502;AN=5008;NS=2504;DP=18151;EAS_AF=0.5704;AMR_AF=0.6167;AFR_AF=0.8759;EUR_AF=0.6083;SAS_AF=0.68;AA=C|||;VT=SNP
8	4441578	rs113819318	C	G	100	PASS	AC=360;AF=0.071885;AN=5008;NS=2504;DP=18230;EAS_AF=0.1091;AMR_AF=0.0749;AFR_AF=0.056;EUR_AF=0.0398;SAS_AF=0.0859;AA=C|||;VT=SNP
8	4441703	rs11987630	G	A	100	PASS	AC=703;AF=0.140375;AN=5008;NS=2504;DP=17605;EAS_AF=0.1577;AMR_AF=0.0576;AFR_AF=0.2625;EUR_AF=0.0805;SAS_AF=0.0777;AA=G|||;VT=SNP
8	4441706	rs11987631	G	C	100	PASS	AC=694;AF=0.138578;AN=5008;NS=2504;DP=17582;EAS_AF=0.1577;AMR_AF=0.0576;AFR_AF=0.2572;EUR_AF=0.0805;SAS_AF=0.0757;AA=G|||;VT=SNP
8	4441757	rs11987636	G	A	100	PASS	AC=495;AF=0.0988419;AN=5008;NS=2504;DP=17734;EAS_AF=0.0208;AMR_AF=0.0504;AFR_AF=0.2186;EUR_AF=0.0805;SAS_AF=0.0706;AA=G|||;VT=SNP
8	4441780	rs11987640	G	C	100	PASS	AC=489;AF=0.0976438;AN=5008;NS=2504;DP=17508;EAS_AF=0.0208;AMR_AF=0.0504;AFR_AF=0.2186;EUR_AF=0.0805;SAS_AF=0.0644;AA=G|||;VT=SNP
8	4441848	rs2725031	A	G	100	PASS	AC=1612;AF=0.321885;AN=5008;NS=2504;DP=18168;EAS_AF=0.1944;AMR_AF=0.2867;AFR_AF=0.3888;EUR_AF=0.3459;SAS_AF=0.363;AA=G|||;VT=SNP
8	4441891	rs2725030	C	T	100	PASS	AC=1613;AF=0.322085;AN=5008;NS=2504;DP=18293;EAS_AF=0.1954;AMR_AF=0.2867;AFR_AF=0.3888;EUR_AF=0.3459;SAS_AF=0.363;AA=C|||;VT=SNP
8	4441970	rs7004942	C	T	100	PASS	AC=921;AF=0.183906;AN=5008;NS=2504;DP=16865;EAS_AF=0.2639;AMR_AF=0.0965;AFR_AF=0.3222;EUR_AF=0.0547;SAS_AF=0.1094;AA=C|||;VT=SNP
8	4441971	rs2725029	G	A	100	PASS	AC=1585;AF=0.316494;AN=5008;NS=2504;DP=16801;EAS_AF=0.1944;AMR_AF=0.2824;AFR_AF=0.3888;EUR_AF=0.338;SAS_AF=0.3466;AA=G|||;VT=SNP
8	4441984	rs11987692	G	A	100	PASS	AC=695;AF=0.138778;AN=5008;NS=2504;DP=16809;EAS_AF=0.1577;AMR_AF=0.0562;AFR_AF=0.2587;EUR_AF=0.0805;SAS_AF=0.0757;AA=G|||;VT=SNP
8	4441988	rs2725028	G	A	100	PASS	AC=1614;AF=0.322284;AN=5008;NS=2504;DP=17065;EAS_AF=0.1954;AMR_AF=0.2867;AFR_AF=0.3888;EUR_AF=0.3459;SAS_AF=0.364;AA=G|||;VT=SNP
8	4442206	rs11995080	C	T	100	PASS	AC=989;AF=0.197484;AN=5008;NS=2504;DP=15666;EAS_AF=0.2649;AMR_AF=0.1268;AFR_AF=0.2723;EUR_AF=0.1203;SAS_AF=0.1564;AA=C|||;VT=SNP
8	4442246	rs113452373	C	T	100	PASS	AC=640;AF=0.127796;AN=5008;NS=2504;DP=16402;EAS_AF=0.1012;AMR_AF=0.1931;AFR_AF=0.0893;EUR_AF=0.1431;SAS_AF=0.1452;AA=C|||;VT=SNP
8	4442568	rs2725026	T	A	100	PASS	AC=1600;AF=0.319489;AN=5008;NS=2504;DP=14507;EAS_AF=0.1944;AMR_AF=0.2795;AFR_AF=0.3888;EUR_AF=0.3419;SAS_AF=0.3599;AA=A|||;VT=SNP
8	4442873	rs11997595	G	C	100	PASS	AC=497;AF=0.0992412;AN=5008;NS=2504;DP=16050;EAS_AF=0.0208;AMR_AF=0.0548;AFR_AF=0.211;EUR_AF=0.0934;SAS_AF=0.0665;AA=G|||;VT=SNP
8	4442900	rs2725025	T	A	100	PASS	AC=1610;AF=0.321486;AN=5008;NS=2504;DP=17020;EAS_AF=0.1954;AMR_AF=0.2867;AFR_AF=0.3873;EUR_AF=0.3449;SAS_AF=0.363;AA=A|||;VT=SNP
8	4442943	rs2617073	C	T	100	PASS	AC=1615;AF=0.322484;AN=5008;NS=2504;DP=17664;EAS_AF=0.1984;AMR_AF=0.2867;AFR_AF=0.3888;EUR_AF=0.3449;SAS_AF=0.363;AA=T|||;VT=SNP
8	4442963	rs2725024	T	C	100	PASS	AC=1608;AF=0.321086;AN=5008;NS=2504;DP=17919;EAS_AF=0.1964;AMR_AF=0.2867;AFR_AF=0.3873;EUR_AF=0.3449;SAS_AF=0.3599;AA=C|||;VT=SNP
8	4443359	rs11997765	G	A	100	PASS	AC=1367;AF=0.272963;AN=5008;NS=2504;DP=15348;EAS_AF=0.2609;AMR_AF=0.255;AFR_AF=0.3563;EUR_AF=0.2366;SAS_AF=0.2229;AA=G|||;VT=SNP
8	4443388	rs73500570	C	A	100	PASS	AC=345;AF=0.0688898;AN=5008;NS=2504;DP=15927;EAS_AF=0.1052;AMR_AF=0.0735;AFR_AF=0.0499;EUR_AF=0.0368;SAS_AF=0.0869;AA=C|||;VT=SNP
8	4443670	rs35291101	C	G	100	PASS	AC=146;AF=0.0291534;AN=5008;NS=2504;DP=16960;EAS_AF=0.002;AMR_AF=0.0519;AFR_AF=0.0023;EUR_AF=0.0696;SAS_AF=0.0358;AA=C|||;VT=SNP
8	4443704	rs73186941	T	C	100	PASS	AC=1462;AF=0.291933;AN=5008;NS=2504;DP=16550;EAS_AF=0.2738;AMR_AF=0.2579;AFR_AF=0.4145;EUR_AF=0.2376;SAS_AF=0.2249;AA=T|||;VT=SNP
8	4443763	rs73500571	A	C	100	PASS	AC=358;AF=0.0714856;AN=5008;NS=2504;DP=16834;EAS_AF=0.1052;AMR_AF=0.0778;AFR_AF=0.0545;EUR_AF=0.0408;SAS_AF=0.0869;AA=A|||;VT=SNP
8	4444297	rs2617074	G	A	100	PASS	AC=1598;AF=0.319089;AN=5008;NS=2504;DP=16366;EAS_AF=0.1935;AMR_AF=0.2839;AFR_AF=0.382;EUR_AF=0.3439;SAS_AF=0.363;AA=G|||;VT=SNP
8	4444386	rs4875363	A	C	100	PASS	AC=1709;AF=0.341254;AN=5008;NS=2504;DP=16389;EAS_AF=0.2728;AMR_AF=0.4481;AFR_AF=0.0998;EUR_AF=0.4831;SAS_AF=0.5164;AA=A|||;VT=SNP
8	4444484	rs17070691	G	C	100	PASS	AC=660;AF=0.131789;AN=5008;NS=2504;DP=18840;EAS_AF=0.1528;AMR_AF=0.0648;AFR_AF=0.2284;EUR_AF=0.0944;SAS_AF=0.0654;AA=G|||;VT=SNP
8	4444535	rs11784571	A	C	100	PASS	AC=2162;AF=0.431709;AN=5008;NS=2504;DP=18761;EAS_AF=0.3204;AMR_AF=0.4092;AFR_AF=0.4501;EUR_AF=0.4622;SAS_AF=0.5061;AA=A|||;VT=SNP
8	4444592	rs4875364	T	C	100	PASS	AC=653;AF=0.130391;AN=5008;NS=2504;DP=17775;EAS_AF=0.1101;AMR_AF=0.1931;AFR_AF=0.0877;EUR_AF=0.1431;SAS_AF=0.1513;AA=T|||;VT=SNP
8	4444899	rs79703753	G	T	100	PASS	AC=420;AF=0.0838658;AN=5008;NS=2504;DP=16542;EAS_AF=0.0218;AMR_AF=0.0187;AFR_AF=0.2663;EUR_AF=0.0199;SAS_AF=0.0133;AA=G|||;VT=SNP
8	4445107	rs73500573	A	T	100	PASS	AC=585;AF=0.116813;AN=5008;NS=2504;DP=16206;EAS_AF=0.1091;AMR_AF=0.0893;AFR_AF=0.2186;EUR_AF=0.0368;SAS_AF=0.089;AA=A|||;VT=SNP
8	4445174	rs2617076	A	C	100	PASS	AC=3387;AF=0.676318;AN=5008;NS=2504;DP=17269;EAS_AF=0.5278;AMR_AF=0.5922;AFR_AF=0.9085;EUR_AF=0.6034;SAS_AF=0.6503;AA=c|||;VT=SNP
8	4445199	rs2724992	C	G	100	PASS	AC=1925;AF=0.384385;AN=5008;NS=2504;DP=17382;EAS_AF=0.2698;AMR_AF=0.3386;AFR_AF=0.4675;EUR_AF=0.3628;SAS_AF=0.4448;AA=G|||;VT=SNP
8	4445222	rs17063270	G	C	100	PASS	AC=513;AF=0.102436;AN=5008;NS=2504;DP=17018;EAS_AF=0.0218;AMR_AF=0.0548;AFR_AF=0.2284;EUR_AF=0.0845;SAS_AF=0.0675;AA=G|||;VT=SNP
8	4445298	rs2724991	C	G	100	PASS	AC=3238;AF=0.646565;AN=5008;NS=2504;DP=18079;EAS_AF=0.3859;AMR_AF=0.5908;AFR_AF=0.9077;EUR_AF=0.6024;SAS_AF=0.6472;AA=G|||;VT=SNP
8	4445377	rs2617077	T	C	100	PASS	AC=1949;AF=0.389177;AN=5008;NS=2504;DP=17436;EAS_AF=0.2718;AMR_AF=0.3516;AFR_AF=0.4614;EUR_AF=0.3787;SAS_AF=0.4499;AA=T|||;VT=SNP
8	4445638	rs2724988	G	T	100	PASS	AC=3316;AF=0.662141;AN=5008;NS=2504;DP=17699;EAS_AF=0.5099;AMR_AF=0.585;AFR_AF=0.8752;EUR_AF=0.5994;SAS_AF=0.6503;AA=T|||;VT=SNP
8	4445929	rs75973699	T	A	100	PASS	AC=147;AF=0.029353;AN=5008;NS=2504;DP=12737;EAS_AF=0.0159;AMR_AF=0.0288;AFR_AF=0.003;EUR_AF=0.0875;SAS_AF=0.0194;AA=T|||;VT=SNP
8	4445944	rs2617078	T	G	100	PASS	AC=1783;AF=0.35603;AN=5008;NS=2504;DP=13476;EAS_AF=0.2718;AMR_AF=0.3444;AFR_AF=0.3404;EUR_AF=0.3777;SAS_AF=0.4499;AA=G|||;VT=SNP
8	4445958	rs2724987	C	T	100	PASS	AC=1780;AF=0.355431;AN=5008;NS=2504;DP=14348;EAS_AF=0.2718;AMR_AF=0.3429;AFR_AF=0.3389;EUR_AF=0.3777;SAS_AF=0.4499;AA=c|||;VT=SNP
8	4446264	rs2617079	A	G	100	PASS	AC=1947;AF=0.388778;AN=5008;NS=2504;DP=12114;EAS_AF=0.2748;AMR_AF=0.3631;AFR_AF=0.4463;EUR_AF=0.3847;SAS_AF=0.4509;AA=G|||;VT=SNP
8	4446744	rs2617081	C	A	100	PASS	AC=1781;AF=0.355631;AN=5008;NS=2504;DP=13800;EAS_AF=0.2718;AMR_AF=0.3487;AFR_AF=0.3396;EUR_AF=0.3748;SAS_AF=0.4489;AA=A|||;VT=SNP
8	4446859	rs12676102	G	A	100	PASS	AC=884;AF=0.176518;AN=5008;NS=2504;DP=17534;EAS_AF=0.1141;AMR_AF=0.17;AFR_AF=0.2844;EUR_AF=0.1213;SAS_AF=0.1564;AA=G|||;VT=SNP
8	4447059	rs2617082	G	A	100	PASS	AC=1324;AF=0.264377;AN=5008;NS=2504;DP=17779;EAS_AF=0.1964;AMR_AF=0.2478;AFR_AF=0.2118;EUR_AF=0.3221;SAS_AF=0.3579;AA=G|||;VT=SNP
8	4447199	rs17070693	A	G	100	PASS	AC=351;AF=0.0700879;AN=5008;NS=2504;DP=19673;EAS_AF=0.125;AMR_AF=0.0245;AFR_AF=0.1362;EUR_AF=0.0258;SAS_AF=0.002;AA=A|||;VT=SNP
8	4447356	rs73659108	G	A	100	PASS	AC=1261;AF=0.251797;AN=5008;NS=2504;DP=17035;EAS_AF=0.2391;AMR_AF=0.196;AFR_AF=0.4448;EUR_AF=0.1461;SAS_AF=0.1524;AA=G|||;VT=SNP
8	4447365	rs2724986	C	T	100	PASS	AC=3190;AF=0.636981;AN=5008;NS=2504;DP=16738;EAS_AF=0.5129;AMR_AF=0.5476;AFR_AF=0.9047;EUR_AF=0.5209;SAS_AF=0.5859;AA=T|||;VT=SNP
8	4447479	rs2617083	G	A	100	PASS	AC=1888;AF=0.376997;AN=5008;NS=2504;DP=17109;EAS_AF=0.2768;AMR_AF=0.3501;AFR_AF=0.4274;EUR_AF=0.3748;SAS_AF=0.4335;AA=G|||;VT=SNP
8	4447662	rs17070697	C	T	100	PASS	AC=1260;AF=0.251597;AN=5008;NS=2504;DP=17398;EAS_AF=0.2391;AMR_AF=0.1945;AFR_AF=0.4448;EUR_AF=0.1461;SAS_AF=0.1524;AA=C|||;VT=SNP
8	4447768	rs2617084	A	C	100	PASS	AC=1907;AF=0.380791;AN=5008;NS=2504;DP=14303;EAS_AF=0.2867;AMR_AF=0.3573;AFR_AF=0.4281;EUR_AF=0.3777;SAS_AF=0.4335;AA=C|||;VT=SNP
8	4447884	rs2617085	A	G	100	PASS	AC=1900;AF=0.379393;AN=5008;NS=2504;DP=13630;EAS_AF=0.2808;AMR_AF=0.3588;AFR_AF=0.4281;EUR_AF=0.3757;SAS_AF=0.4335;AA=G|||;VT=SNP
8	4448072	rs73659110	C	T	100	PASS	AC=1268;AF=0.253195;AN=5008;NS=2504;DP=12421;EAS_AF=0.2391;AMR_AF=0.1945;AFR_AF=0.4463;EUR_AF=0.1461;SAS_AF=0.1585;AA=C|||;VT=SNP
8	4448083	rs7816402	T	A	100	PASS	AC=1372;AF=0.273962;AN=5008;NS=2504;DP=11625;EAS_AF=0.247;AMR_AF=0.1988;AFR_AF=0.5166;EUR_AF=0.1461;SAS_AF=0.1585;AA=T|||;VT=SNP
8	4448337	rs73659112	A	T	100	PASS	AC=1273;AF=0.254193;AN=5008;NS=2504;DP=14283;EAS_AF=0.2391;AMR_AF=0.1988;AFR_AF=0.447;EUR_AF=0.1491;SAS_AF=0.1564;AA=A|||;VT=SNP
8	4448387	rs2724985	A	G	100	PASS	AC=3206;AF=0.640176;AN=5008;NS=2504;DP=16200;EAS_AF=0.5139;AMR_AF=0.5576;AFR_AF=0.9047;EUR_AF=0.5239;SAS_AF=0.591;AA=G|||;VT=SNP
8	4448488	rs12543883	G	A	100	PASS	AC=884;AF=0.176518;AN=5008;NS=2504;DP=16332;EAS_AF=0.1141;AMR_AF=0.1715;AFR_AF=0.2852;EUR_AF=0.1203;SAS_AF=0.1554;AA=G|||;VT=SNP
8	4448785	rs7832831	G	T	100	PASS	AC=726;AF=0.144968;AN=5008;NS=2504;DP=20683;EAS_AF=0.1905;AMR_AF=0.1138;AFR_AF=0.2118;EUR_AF=0.0865;SAS_AF=0.09;AA=T|||;VT=SNP
8	4448880	rs17070709	G	C	100	PASS	AC=194;AF=0.038738;AN=5008;NS=2504;DP=19909;EAS_AF=0.0159;AMR_AF=0.0418;AFR_AF=0.0038;EUR_AF=0.1233;SAS_AF=0.0204;AA=G|||;VT=SNP
8	4449135	rs2724984	C	T	100	PASS	AC=2755;AF=0.55012;AN=5008;NS=2504;DP=17939;EAS_AF=0.4355;AMR_AF=0.4568;AFR_AF=0.7776;EUR_AF=0.4672;SAS_AF=0.5123;AA=c|||;VT=SNP
8	4449297	rs2617087	G	A	100	PASS	AC=2760;AF=0.551118;AN=5008;NS=2504;DP=20115;EAS_AF=0.4365;AMR_AF=0.4625;AFR_AF=0.7776;EUR_AF=0.4672;SAS_AF=0.5123;AA=g|||;VT=SNP
8	4449378	rs2617088	A	G	100	PASS	AC=3231;AF=0.645168;AN=5008;NS=2504;DP=17605;EAS_AF=0.5149;AMR_AF=0.5605;AFR_AF=0.9047;EUR_AF=0.5318;SAS_AF=0.6053;AA=G|||;VT=SNP
8	4449399	rs2724983	C	T	100	PASS	AC=2910;AF=0.58107;AN=5008;NS=2504;DP=17555;EAS_AF=0.4355;AMR_AF=0.4784;AFR_AF=0.8684;EUR_AF=0.4831;SAS_AF=0.5164;AA=T|||;VT=SNP
8	4449506	rs17070710	C	T	100	PASS	AC=414;AF=0.0826677;AN=5008;NS=2504;DP=18076;EAS_AF=0.0208;AMR_AF=0.0202;AFR_AF=0.2587;EUR_AF=0.0239;SAS_AF=0.0133;AA=C|||;VT=SNP
8	4449592	rs2617089	G	A	100	PASS	AC=2761;AF=0.551318;AN=5008;NS=2504;DP=17809;EAS_AF=0.4365;AMR_AF=0.4625;AFR_AF=0.7769;EUR_AF=0.4682;SAS_AF=0.5133;AA=G|||;VT=SNP
8	4449647	rs2724982	C	G	100	PASS	AC=2765;AF=0.552117;AN=5008;NS=2504;DP=17974;EAS_AF=0.4385;AMR_AF=0.4625;AFR_AF=0.7776;EUR_AF=0.4682;SAS_AF=0.5143;AA=G|||;VT=SNP
8	4449891	rs75414958	C	T	100	PASS	AC=519;AF=0.103634;AN=5008;NS=2504;DP=17526;EAS_AF=0.0218;AMR_AF=0.0231;AFR_AF=0.3404;EUR_AF=0.0239;SAS_AF=0.0072;AA=T|||;VT=SNP
8	4449912	rs2724981	C	T	100	PASS	AC=2752;AF=0.549521;AN=5008;NS=2504;DP=17321;EAS_AF=0.4355;AMR_AF=0.4568;AFR_AF=0.7776;EUR_AF=0.4672;SAS_AF=0.5092;AA=T|||;VT=SNP
8	4449946	rs111676454	T	C	100	PASS	AC=526;AF=0.105032;AN=5008;NS=2504;DP=15743;EAS_AF=0.0218;AMR_AF=0.0245;AFR_AF=0.3404;EUR_AF=0.0239;SAS_AF=0.0133;AA=T|||;VT=SNP
8	4450144	rs2617090	A	G	100	PASS	AC=2925;AF=0.584065;AN=5008;NS=2504;DP=13307;EAS_AF=0.4405;AMR_AF=0.4856;AFR_AF=0.8691;EUR_AF=0.4861;SAS_AF=0.5174;AA=G|||;VT=SNP
8	4450502	rs2724980	C	A	100	PASS	AC=2731;AF=0.545327;AN=5008;NS=2504;DP=15549;EAS_AF=0.4375;AMR_AF=0.4568;AFR_AF=0.7617;EUR_AF=0.4702;SAS_AF=0.5041;AA=C|||;VT=SNP
8	4450873	rs2617091	T	G	100	PASS	AC=2229;AF=0.445088;AN=5008;NS=2504;DP=18272;EAS_AF=0.4236;AMR_AF=0.4337;AFR_AF=0.466;EUR_AF=0.4066;SAS_AF=0.4867;AA=T|||;VT=SNP
8	4451048	rs6998447	C	T	100	PASS	AC=802;AF=0.160144;AN=5008;NS=2504;DP=14703;EAS_AF=0.0218;AMR_AF=0.0576;AFR_AF=0.472;EUR_AF=0.0885;SAS_AF=0.0276;AA=T|||;VT=SNP
8	4451351	rs56121324	G	A	100	PASS	AC=425;AF=0.0848642;AN=5008;NS=2504;DP=19306;EAS_AF=0.0923;AMR_AF=0.1499;AFR_AF=0.0038;EUR_AF=0.0974;SAS_AF=0.1278;AA=G|||;VT=SNP
8	4452020	rs77912221	C	T	100	PASS	AC=1217;AF=0.243011;AN=5008;NS=2504;DP=16581;EAS_AF=0.1121;AMR_AF=0.1888;AFR_AF=0.5401;EUR_AF=0.1193;SAS_AF=0.1421;AA=C|||;VT=SNP
8	4452073	rs78744386	G	T	100	PASS	AC=1279;AF=0.255391;AN=5008;NS=2504;DP=18358;EAS_AF=0.1121;AMR_AF=0.2032;AFR_AF=0.5318;EUR_AF=0.165;SAS_AF=0.1595;AA=G|||;VT=SNP
8	4452129	rs11774942	C	T	100	PASS	AC=3468;AF=0.692492;AN=5008;NS=2504;DP=19214;EAS_AF=0.6746;AMR_AF=0.7248;AFR_AF=0.7481;EUR_AF=0.6769;SAS_AF=0.6288;AA=T|||;VT=SNP
8	4452328	rs75633924	T	C	100	PASS	AC=506;AF=0.101038;AN=5008;NS=2504;DP=16493;EAS_AF=0.0198;AMR_AF=0.0245;AFR_AF=0.3313;EUR_AF=0.0239;SAS_AF=0.0072;AA=T|||;VT=SNP
8	4452492	rs17070718	T	G	100	PASS	AC=714;AF=0.142572;AN=5008;NS=2504;DP=18121;EAS_AF=0.0188;AMR_AF=0.0749;AFR_AF=0.3548;EUR_AF=0.1054;SAS_AF=0.0695;AA=T|||;VT=SNP
8	4452934	rs13259249	T	C	100	PASS	AC=2140;AF=0.427316;AN=5008;NS=2504;DP=19641;EAS_AF=0.5645;AMR_AF=0.5202;AFR_AF=0.1362;EUR_AF=0.5557;SAS_AF=0.4816;AA=T|||;VT=SNP
8	4453036	rs13259583	T	G	100	PASS	AC=2099;AF=0.419129;AN=5008;NS=2504;DP=19121;EAS_AF=0.5308;AMR_AF=0.5187;AFR_AF=0.1324;EUR_AF=0.5557;SAS_AF=0.4806;AA=T|||;VT=SNP
8	4453243	rs35817237	G	C	100	PASS	AC=433;AF=0.0864617;AN=5008;NS=2504;DP=22127;EAS_AF=0.0942;AMR_AF=0.1499;AFR_AF=0.0038;EUR_AF=0.0954;SAS_AF=0.136;AA=G|||;VT=SNP
8	4453244	rs13249431	G	A	100	PASS	AC=3430;AF=0.684904;AN=5008;NS=2504;DP=22071;EAS_AF=0.6429;AMR_AF=0.7262;AFR_AF=0.7458;EUR_AF=0.6849;SAS_AF=0.6166;AA=A|||;VT=SNP
8	4453385	rs7009652	C	T	100	PASS	AC=1302;AF=0.259984;AN=5008;NS=2504;DP=21365;EAS_AF=0.1131;AMR_AF=0.2032;AFR_AF=0.587;EUR_AF=0.1292;SAS_AF=0.1442;AA=T|||;VT=SNP
8	4453655	rs4875365	T	C	100	PASS	AC=2088;AF=0.416933;AN=5008;NS=2504;DP=19381;EAS_AF=0.5208;AMR_AF=0.5187;AFR_AF=0.1331;EUR_AF=0.5547;SAS_AF=0.4796;AA=T|||;VT=SNP
8	4453705	rs17070727	G	A	100	PASS	AC=635;AF=0.126797;AN=5008;NS=2504;DP=19791;EAS_AF=0.0992;AMR_AF=0.1628;AFR_AF=0.1467;EUR_AF=0.0954;SAS_AF=0.135;AA=G|||;VT=SNP
8	4453866	rs4875366	C	T	100	PASS	AC=2120;AF=0.423323;AN=5008;NS=2504;DP=15165;EAS_AF=0.5536;AMR_AF=0.5187;AFR_AF=0.1309;EUR_AF=0.5547;SAS_AF=0.4816;AA=C|||;VT=SNP
8	4453972	rs4875367	A	C	100	PASS	AC=2137;AF=0.426717;AN=5008;NS=2504;DP=14531;EAS_AF=0.5556;AMR_AF=0.5187;AFR_AF=0.143;EUR_AF=0.5547;SAS_AF=0.4806;AA=A|||;VT=SNP
8	4453975	rs7014400	C	A	100	PASS	AC=2096;AF=0.41853;AN=5008;NS=2504;DP=14705;EAS_AF=0.2897;AMR_AF=0.4092;AFR_AF=0.5303;EUR_AF=0.3579;SAS_AF=0.4693;AA=C|||;VT=SNP
8	4454024	rs4875368	A	G	100	PASS	AC=2119;AF=0.423123;AN=5008;NS=2504;DP=14463;EAS_AF=0.5546;AMR_AF=0.5202;AFR_AF=0.1293;EUR_AF=0.5547;SAS_AF=0.4806;AA=A|||;VT=SNP
8	4454330	rs9314534	A	T	100	PASS	AC=4365;AF=0.871605;AN=5008;NS=2504;DP=15841;EAS_AF=0.8433;AMR_AF=0.9308;AFR_AF=0.7723;EUR_AF=0.9135;SAS_AF=0.9499;AA=T|||;VT=SNP
8	4454452	rs58357251	C	T	100	PASS	AC=1331;AF=0.265775;AN=5008;NS=2504;DP=15543;EAS_AF=0.4415;AMR_AF=0.3343;AFR_AF=0.0166;EUR_AF=0.341;SAS_AF=0.2955;AA=C|||;VT=SNP
8	4454584	rs2724952	T	C	100	PASS	AC=4784;AF=0.955272;AN=5008;NS=2504;DP=17383;EAS_AF=0.9683;AMR_AF=0.9726;AFR_AF=0.9493;EUR_AF=0.9414;SAS_AF=0.9519;AA=C|||;VT=SNP
8	4454716	rs78310048	G	A	100	PASS	AC=396;AF=0.0790735;AN=5008;NS=2504;DP=17512;EAS_AF=0.0506;AMR_AF=0.098;AFR_AF=0.003;EUR_AF=0.0527;SAS_AF=0.2249;AA=G|||;VT=SNP
8	4454729	rs2724951	A	G	100	PASS	AC=4683;AF=0.935104;AN=5008;NS=2504;DP=17380;EAS_AF=0.9683;AMR_AF=0.9669;AFR_AF=0.8759;EUR_AF=0.9414;SAS_AF=0.9519;AA=G|||;VT=SNP
8	4454813	rs7018306	G	C	100	PASS	AC=1860;AF=0.371406;AN=5008;NS=2504;DP=16014;EAS_AF=0.4871;AMR_AF=0.451;AFR_AF=0.1074;EUR_AF=0.5189;SAS_AF=0.4008;AA=G|||;VT=SNP
8	4454923	rs2617093	A	T	100	PASS	AC=4683;AF=0.935104;AN=5008;NS=2504;DP=15274;EAS_AF=0.9683;AMR_AF=0.9669;AFR_AF=0.8759;EUR_AF=0.9414;SAS_AF=0.9519;AA=T|||;VT=SNP
8	4455007	rs13279240	T	C	100	PASS	AC=2129;AF=0.42512;AN=5008;NS=2504;DP=15292;EAS_AF=0.5635;AMR_AF=0.5274;AFR_AF=0.1286;EUR_AF=0.5547;SAS_AF=0.4775;AA=T|||;VT=SNP
8	4455038	rs13279272	T	C	100	PASS	AC=2149;AF=0.429113;AN=5008;NS=2504;DP=16286;EAS_AF=0.5635;AMR_AF=0.5259;AFR_AF=0.1452;EUR_AF=0.5537;SAS_AF=0.4775;AA=T|||;VT=SNP
8	4455198	rs1382247	T	C	100	PASS	AC=4363;AF=0.871206;AN=5008;NS=2504;DP=14792;EAS_AF=0.8482;AMR_AF=0.9308;AFR_AF=0.7776;EUR_AF=0.8996;SAS_AF=0.9499;AA=C|||;VT=SNP
8	4455794	rs10503265	T	C	100	PASS	AC=2289;AF=0.457069;AN=5008;NS=2504;DP=15088;EAS_AF=0.5337;AMR_AF=0.5331;AFR_AF=0.2368;EUR_AF=0.5686;SAS_AF=0.5072;AA=T|||;VT=SNP
8	4456167	rs2617094	A	G	100	PASS	AC=4100;AF=0.81869;AN=5008;NS=2504;DP=17234;EAS_AF=0.873;AMR_AF=0.7997;AFR_AF=0.7451;EUR_AF=0.8698;SAS_AF=0.8231;AA=A|||;VT=SNP
8	4456222	rs11777963	T	C	100	PASS	AC=2219;AF=0.443091;AN=5008;NS=2504;DP=16905;EAS_AF=0.5278;AMR_AF=0.5303;AFR_AF=0.2035;EUR_AF=0.5696;SAS_AF=0.4877;AA=T|||;VT=SNP
8	4456465	rs1382248	C	A	100	PASS	AC=4099;AF=0.81849;AN=5008;NS=2504;DP=3605;EAS_AF=0.8651;AMR_AF=0.7968;AFR_AF=0.7738;EUR_AF=0.8648;SAS_AF=0.7986;AA=A|||;VT=SNP
8	4456655	rs720005	G	A	100	PASS	AC=893;AF=0.178315;AN=5008;NS=2504;DP=16384;EAS_AF=0.1597;AMR_AF=0.2046;AFR_AF=0.0144;EUR_AF=0.2485;SAS_AF=0.3282;AA=G|||;VT=SNP
8	4456886	rs12676966	A	T	100	PASS	AC=1861;AF=0.371605;AN=5008;NS=2504;DP=15257;EAS_AF=0.5208;AMR_AF=0.4683;AFR_AF=0.1218;EUR_AF=0.4891;SAS_AF=0.3661;AA=A|||;VT=SNP
8	4457171	rs12677479	T	A	100	PASS	AC=1893;AF=0.377995;AN=5008;NS=2504;DP=17789;EAS_AF=0.5327;AMR_AF=0.464;AFR_AF=0.1233;EUR_AF=0.4761;SAS_AF=0.4008;AA=T|||;VT=SNP
8	4457880	rs2617095	C	G	100	PASS	AC=4094;AF=0.817492;AN=5008;NS=2504;DP=18929;EAS_AF=0.8651;AMR_AF=0.8084;AFR_AF=0.7224;EUR_AF=0.8917;SAS_AF=0.8272;AA=G|||;VT=SNP
8	4458212	rs1382249	G	A	100	PASS	AC=3907;AF=0.780152;AN=5008;NS=2504;DP=15685;EAS_AF=0.8641;AMR_AF=0.781;AFR_AF=0.6104;EUR_AF=0.8748;SAS_AF=0.8252;AA=G|||;VT=SNP
8	4458976	rs2617096	T	C	100	PASS	AC=3905;AF=0.779752;AN=5008;NS=2504;DP=18898;EAS_AF=0.8651;AMR_AF=0.7896;AFR_AF=0.6051;EUR_AF=0.8728;SAS_AF=0.8252;AA=T|||;VT=SNP
8	4459052	rs4875370	T	C	100	PASS	AC=448;AF=0.0894569;AN=5008;NS=2504;DP=18480;EAS_AF=0.0992;AMR_AF=0.1542;AFR_AF=0.0038;EUR_AF=0.0954;SAS_AF=0.1431;AA=T|||;VT=SNP
8	4459074	rs2617097	A	G	100	PASS	AC=4776;AF=0.953674;AN=5008;NS=2504;DP=19194;EAS_AF=0.9673;AMR_AF=0.9813;AFR_AF=0.8888;EUR_AF=0.9871;SAS_AF=0.9734;AA=G|||;VT=SNP
8	4459341	rs2617098	T	A	100	PASS	AC=539;AF=0.107628;AN=5008;NS=2504;DP=19839;EAS_AF=0.0208;AMR_AF=0.0231;AFR_AF=0.3608;EUR_AF=0.0169;SAS_AF=0.0082;AA=C|||;VT=SNP
8	4459342	rs75319646	G	A	100	PASS	AC=447;AF=0.0892572;AN=5008;NS=2504;DP=19805;EAS_AF=0.0972;AMR_AF=0.1542;AFR_AF=0.0083;EUR_AF=0.0954;SAS_AF=0.138;AA=G|||;VT=SNP
8	4459506	rs2725087	T	A	100	PASS	AC=574;AF=0.114617;AN=5008;NS=2504;DP=18787;EAS_AF=0.0298;AMR_AF=0.0346;AFR_AF=0.3623;EUR_AF=0.0328;SAS_AF=0.0082;AA=T|||;VT=SNP
8	4459574	rs73659140	T	C	100	PASS	AC=334;AF=0.0666933;AN=5008;NS=2504;DP=18203;EAS_AF=0.0774;AMR_AF=0.0764;AFR_AF=0.0658;EUR_AF=0.0358;SAS_AF=0.0818;AA=T|||;VT=SNP
8	4459755	rs13257897	T	A	100	PASS	AC=3074;AF=0.613818;AN=5008;NS=2504;DP=17536;EAS_AF=0.7778;AMR_AF=0.6945;AFR_AF=0.1959;EUR_AF=0.8201;SAS_AF=0.7403;AA=T|||;VT=SNP
8	4459915	rs11136757	T	C	100	PASS	AC=3414;AF=0.681709;AN=5008;NS=2504;DP=16455;EAS_AF=0.8552;AMR_AF=0.7695;AFR_AF=0.267;EUR_AF=0.8559;SAS_AF=0.8221;AA=C|||;VT=SNP
8	4460277	rs11781113	A	G	100	PASS	AC=2074;AF=0.414137;AN=5008;NS=2504;DP=12649;EAS_AF=0.495;AMR_AF=0.4914;AFR_AF=0.1755;EUR_AF=0.5954;SAS_AF=0.4121;AA=A|||;VT=SNP
8	4460406	rs12676704	C	T	100	PASS	AC=1488;AF=0.297125;AN=5008;NS=2504;DP=10397;EAS_AF=0.1905;AMR_AF=0.2767;AFR_AF=0.5393;EUR_AF=0.164;SAS_AF=0.2311;AA=T|||;VT=SNP
8	4460774	rs11996088	G	A	100	PASS	AC=4611;AF=0.920727;AN=5008;NS=2504;DP=11445;EAS_AF=0.9663;AMR_AF=0.9741;AFR_AF=0.7738;EUR_AF=0.9851;SAS_AF=0.9683;AA=G|||;VT=SNP
8	4460811	rs13259575	C	G	100	PASS	AC=3049;AF=0.608826;AN=5008;NS=2504;DP=11751;EAS_AF=0.7738;AMR_AF=0.6945;AFR_AF=0.1906;EUR_AF=0.8211;SAS_AF=0.7249;AA=C|||;VT=SNP
8	4460880	rs13260653	A	T	100	PASS	AC=3058;AF=0.610623;AN=5008;NS=2504;DP=12248;EAS_AF=0.7758;AMR_AF=0.6916;AFR_AF=0.1929;EUR_AF=0.8211;SAS_AF=0.7311;AA=A|||;VT=SNP
8	4460957	rs11996143	G	A	100	PASS	AC=4611;AF=0.920727;AN=5008;NS=2504;DP=13845;EAS_AF=0.9663;AMR_AF=0.9741;AFR_AF=0.7738;EUR_AF=0.9851;SAS_AF=0.9683;AA=A|||;VT=SNP
8	4461611	rs2725085	C	T	100	PASS	AC=1592;AF=0.317891;AN=5008;NS=2504;DP=10858;EAS_AF=0.1885;AMR_AF=0.2968;AFR_AF=0.5673;EUR_AF=0.1899;SAS_AF=0.2607;AA=T|||;VT=SNP
8	4461958	rs6990838	C	T	100	PASS	AC=4326;AF=0.863818;AN=5008;NS=2504;DP=10680;EAS_AF=0.8879;AMR_AF=0.9006;AFR_AF=0.7504;EUR_AF=0.9453;SAS_AF=0.8824;AA=T|||;VT=SNP
8	4462016	rs17070764	G	A	100	PASS	AC=903;AF=0.180312;AN=5008;NS=2504;DP=12682;EAS_AF=0.2073;AMR_AF=0.1974;AFR_AF=0.0197;EUR_AF=0.2535;SAS_AF=0.2822;AA=G|||;VT=SNP
8	4462281	rs28525240	A	C	100	PASS	AC=321;AF=0.0640974;AN=5008;NS=2504;DP=16997;EAS_AF=0.0655;AMR_AF=0.0173;AFR_AF=0.1536;EUR_AF=0.0258;SAS_AF=0.0143;AA=A|||;VT=SNP
8	4462390	rs2617100	T	A	100	PASS	AC=2289;AF=0.457069;AN=5008;NS=2504;DP=18224;EAS_AF=0.4782;AMR_AF=0.4078;AFR_AF=0.5053;EUR_AF=0.3956;SAS_AF=0.4683;AA=T|||;VT=SNP
8	4462550	rs2617101	G	C	100	PASS	AC=2814;AF=0.561901;AN=5008;NS=2504;DP=17005;EAS_AF=0.4871;AMR_AF=0.4568;AFR_AF=0.8669;EUR_AF=0.4026;SAS_AF=0.4652;AA=C|||;VT=SNP
8	4462599	rs13269869	T	C	100	PASS	AC=951;AF=0.189896;AN=5008;NS=2504;DP=17188;EAS_AF=0.1875;AMR_AF=0.1297;AFR_AF=0.2595;EUR_AF=0.174;SAS_AF=0.1575;AA=T|||;VT=SNP
8	4462641	rs13261356	C	A	100	PASS	AC=564;AF=0.11262;AN=5008;NS=2504;DP=18042;EAS_AF=0.1468;AMR_AF=0.0807;AFR_AF=0.1467;EUR_AF=0.0954;SAS_AF=0.0716;AA=C|||;VT=SNP
8	4463031	rs77238883	C	T	100	PASS	AC=476;AF=0.0950479;AN=5008;NS=2504;DP=18360;EAS_AF=0.1399;AMR_AF=0.1729;AFR_AF=0.0068;EUR_AF=0.0746;SAS_AF=0.1339;AA=T|||;VT=SNP
8	4463041	rs17070769	G	C	100	PASS	AC=691;AF=0.137979;AN=5008;NS=2504;DP=18397;EAS_AF=0.0169;AMR_AF=0.1052;AFR_AF=0.1823;EUR_AF=0.1948;SAS_AF=0.1677;AA=G|||;VT=SNP
8	4463239	rs13261038	G	C	100	PASS	AC=2988;AF=0.596645;AN=5008;NS=2504;DP=19523;EAS_AF=0.5665;AMR_AF=0.4697;AFR_AF=0.7859;EUR_AF=0.501;SAS_AF=0.5603;AA=C|||;VT=SNP
8	4463253	rs58723219	A	G	100	PASS	AC=883;AF=0.176318;AN=5008;NS=2504;DP=19451;EAS_AF=0.2252;AMR_AF=0.1138;AFR_AF=0.2519;EUR_AF=0.1243;SAS_AF=0.1217;AA=A|||;VT=SNP
8	4463359	rs17070773	G	A	100	PASS	AC=460;AF=0.091853;AN=5008;NS=2504;DP=17991;EAS_AF=0.1359;AMR_AF=0.1686;AFR_AF=0.0098;EUR_AF=0.0726;SAS_AF=0.1227;AA=G|||;VT=SNP
8	4463379	rs13264521	A	T	100	PASS	AC=2939;AF=0.586861;AN=5008;NS=2504;DP=19204;EAS_AF=0.5645;AMR_AF=0.464;AFR_AF=0.7806;EUR_AF=0.4801;SAS_AF=0.545;AA=T|||;VT=SNP
8	4463524	rs73504852	G	C	100	PASS	AC=592;AF=0.118211;AN=5008;NS=2504;DP=19254;EAS_AF=0.1419;AMR_AF=0.049;AFR_AF=0.2882;EUR_AF=0.0199;SAS_AF=0.0143;AA=G|||;VT=SNP
8	4463666	rs60252745	C	A	100	PASS	AC=466;AF=0.0930511;AN=5008;NS=2504;DP=19381;EAS_AF=0.1379;AMR_AF=0.1686;AFR_AF=0.0061;EUR_AF=0.0726;SAS_AF=0.1319;AA=C|||;VT=SNP
8	4463914	rs73188706	A	G	100	PASS	AC=518;AF=0.103435;AN=5008;NS=2504;DP=17588;EAS_AF=0.1498;AMR_AF=0.1729;AFR_AF=0.0076;EUR_AF=0.0746;SAS_AF=0.1656;AA=G|||;VT=SNP
8	4464167	rs2725014	G	A	100	PASS	AC=2136;AF=0.426518;AN=5008;NS=2504;DP=18777;EAS_AF=0.3839;AMR_AF=0.3184;AFR_AF=0.6558;EUR_AF=0.2793;SAS_AF=0.3885;AA=A|||;VT=SNP
8	4464209	rs2617102	A	C	100	PASS	AC=682;AF=0.136182;AN=5008;NS=2504;DP=18813;EAS_AF=0.0853;AMR_AF=0.0937;AFR_AF=0.1725;EUR_AF=0.1451;SAS_AF=0.1605;AA=A|||;VT=SNP
8	4464244	rs2617103	T	C	100	PASS	AC=648;AF=0.129393;AN=5008;NS=2504;DP=18088;EAS_AF=0.0694;AMR_AF=0.0951;AFR_AF=0.1619;EUR_AF=0.1461;SAS_AF=0.1544;AA=T|||;VT=SNP
8	4464307	rs1478271	G	A	100	PASS	AC=2224;AF=0.444089;AN=5008;NS=2504;DP=17393;EAS_AF=0.3343;AMR_AF=0.3617;AFR_AF=0.6762;EUR_AF=0.3151;SAS_AF=0.4346;AA=G|||;VT=SNP
8	4465101	rs2725015	A	G	100	PASS	AC=773;AF=0.154353;AN=5008;NS=2504;DP=16510;EAS_AF=0.0179;AMR_AF=0.1182;AFR_AF=0.2231;EUR_AF=0.1938;SAS_AF=0.1871;AA=A|||;VT=SNP
8	4465121	rs79001845	C	T	100	PASS	AC=113;AF=0.0225639;AN=5008;NS=2504;DP=16913;EAS_AF=0.005;AMR_AF=0.0101;AFR_AF=0;EUR_AF=0.0408;SAS_AF=0.0613;AA=c|||;VT=SNP
8	4465300	rs1382250	A	T	100	PASS	AC=2588;AF=0.516773;AN=5008;NS=2504;DP=21023;EAS_AF=0.4712;AMR_AF=0.402;AFR_AF=0.7269;EUR_AF=0.3907;SAS_AF=0.4908;AA=C|||;VT=SNP
8	4465474	rs1382251	T	C	100	PASS	AC=2634;AF=0.525958;AN=5008;NS=2504;DP=18057;EAS_AF=0.4732;AMR_AF=0.4164;AFR_AF=0.7519;EUR_AF=0.3917;SAS_AF=0.4908;AA=C|||;VT=SNP
8	4465962	rs35712265	T	G	100	PASS	AC=577;AF=0.115216;AN=5008;NS=2504;DP=20588;EAS_AF=0.2014;AMR_AF=0.17;AFR_AF=0.0053;EUR_AF=0.0696;SAS_AF=0.183;AA=T|||;VT=SNP
8	4466042	rs2725043	C	T	100	PASS	AC=2585;AF=0.516174;AN=5008;NS=2504;DP=20285;EAS_AF=0.4692;AMR_AF=0.4164;AFR_AF=0.7474;EUR_AF=0.3817;SAS_AF=0.4611;AA=T|||;VT=SNP
8	4466353	rs2061750	G	C	100	PASS	AC=2433;AF=0.485823;AN=5008;NS=2504;DP=19462;EAS_AF=0.4722;AMR_AF=0.3876;AFR_AF=0.618;EUR_AF=0.3708;SAS_AF=0.5092;AA=G|||;VT=SNP
8	4466964	rs34169770	T	C	100	PASS	AC=309;AF=0.0617013;AN=5008;NS=2504;DP=19447;EAS_AF=0.1825;AMR_AF=0.0216;AFR_AF=0.0651;EUR_AF=0.0179;SAS_AF=0.0061;AA=T|||;VT=SNP
8	4466980	rs2466731	T	C	100	PASS	AC=2481;AF=0.495407;AN=5008;NS=2504;DP=19276;EAS_AF=0.4901;AMR_AF=0.4006;AFR_AF=0.6142;EUR_AF=0.3857;SAS_AF=0.5204;AA=T|||;VT=SNP
8	4467104	rs2725044	C	T	100	PASS	AC=2659;AF=0.53095;AN=5008;NS=2504;DP=18332;EAS_AF=0.4673;AMR_AF=0.4207;AFR_AF=0.7549;EUR_AF=0.3857;SAS_AF=0.5215;AA=T|||;VT=SNP
8	4467334	rs2725045	G	T	100	PASS	AC=1813;AF=0.362021;AN=5008;NS=2504;DP=17975;EAS_AF=0.2877;AMR_AF=0.219;AFR_AF=0.593;EUR_AF=0.2952;SAS_AF=0.2965;AA=T|||;VT=SNP
8	4467528	rs17070785	A	G	100	PASS	AC=903;AF=0.180312;AN=5008;NS=2504;DP=18280;EAS_AF=0.1071;AMR_AF=0.0922;AFR_AF=0.3608;EUR_AF=0.1203;SAS_AF=0.136;AA=A|||;VT=SNP
8	4467595	rs34428168	A	C	100	PASS	AC=1010;AF=0.201677;AN=5008;NS=2504;DP=17882;EAS_AF=0.3661;AMR_AF=0.196;AFR_AF=0.1808;EUR_AF=0.0726;SAS_AF=0.1973;AA=A|||;VT=SNP
8	4467788	rs2617104	G	C	100	PASS	AC=2444;AF=0.488019;AN=5008;NS=2504;DP=18254;EAS_AF=0.4722;AMR_AF=0.3963;AFR_AF=0.6399;EUR_AF=0.3638;SAS_AF=0.4918;AA=C|||;VT=SNP
8	4467853	rs2725046	A	G	100	PASS	AC=2561;AF=0.511382;AN=5008;NS=2504;DP=20266;EAS_AF=0.4752;AMR_AF=0.4078;AFR_AF=0.7035;EUR_AF=0.3807;SAS_AF=0.4969;AA=G|||;VT=SNP
8	4468173	rs1478272	T	G	100	PASS	AC=1272;AF=0.253994;AN=5008;NS=2504;DP=18593;EAS_AF=0.4196;AMR_AF=0.2334;AFR_AF=0.2307;EUR_AF=0.1193;SAS_AF=0.2679;AA=T|||;VT=SNP
8	4468188	rs1478273	C	G	100	PASS	AC=2626;AF=0.524361;AN=5008;NS=2504;DP=18724;EAS_AF=0.5238;AMR_AF=0.451;AFR_AF=0.702;EUR_AF=0.3807;SAS_AF=0.4847;AA=G|||;VT=SNP
8	4468190	rs1478274	T	C	100	PASS	AC=955;AF=0.190695;AN=5008;NS=2504;DP=18852;EAS_AF=0.1091;AMR_AF=0.0937;AFR_AF=0.4017;EUR_AF=0.1213;SAS_AF=0.1299;AA=T|||;VT=SNP
8	4468358	rs74765018	C	A	100	PASS	AC=205;AF=0.0409345;AN=5008;NS=2504;DP=18646;EAS_AF=0.0397;AMR_AF=0.0317;AFR_AF=0.0045;EUR_AF=0.0666;SAS_AF=0.0716;AA=C|||;VT=SNP
8	4468542	rs2725047	T	C	100	PASS	AC=830;AF=0.165735;AN=5008;NS=2504;DP=17120;EAS_AF=0.0179;AMR_AF=0.1268;AFR_AF=0.2254;EUR_AF=0.2167;SAS_AF=0.2127;AA=T|||;VT=SNP
8	4469134	rs7843182	T	C	100	PASS	AC=815;AF=0.16274;AN=5008;NS=2504;DP=17002;EAS_AF=0.1101;AMR_AF=0.0865;AFR_AF=0.2912;EUR_AF=0.1203;SAS_AF=0.1411;AA=T|||;VT=SNP
8	4469330	rs1564179	G	A	100	PASS	AC=2626;AF=0.524361;AN=5008;NS=2504;DP=16947;EAS_AF=0.4712;AMR_AF=0.4035;AFR_AF=0.8351;EUR_AF=0.327;SAS_AF=0.4479;AA=A|||;VT=SNP
8	4469490	rs74431423	G	C	100	PASS	AC=220;AF=0.0439297;AN=5008;NS=2504;DP=18136;EAS_AF=0.0149;AMR_AF=0.0259;AFR_AF=0;EUR_AF=0.0686;SAS_AF=0.1207;AA=G|||;VT=SNP
8	4470486	rs35769046	G	C	100	PASS	AC=474;AF=0.0946486;AN=5008;NS=2504;DP=21537;EAS_AF=0.1677;AMR_AF=0.1571;AFR_AF=0.0045;EUR_AF=0.0586;SAS_AF=0.1339;AA=G|||;VT=SNP
8	4470747	rs2725042	T	C	100	PASS	AC=979;AF=0.195487;AN=5008;NS=2504;DP=22847;EAS_AF=0.0169;AMR_AF=0.1542;AFR_AF=0.2761;EUR_AF=0.2435;SAS_AF=0.2505;AA=T|||;VT=SNP
8	4470806	rs2617105	A	G	100	PASS	AC=3056;AF=0.610224;AN=5008;NS=2504;DP=21461;EAS_AF=0.498;AMR_AF=0.5403;AFR_AF=0.7844;EUR_AF=0.5746;SAS_AF=0.5767;AA=G|||;VT=SNP
8	4470821	rs2725041	A	G	100	PASS	AC=2798;AF=0.558706;AN=5008;NS=2504;DP=21131;EAS_AF=0.498;AMR_AF=0.4452;AFR_AF=0.7595;EUR_AF=0.4354;SAS_AF=0.5573;AA=a|||;VT=SNP
8	4470921	rs13271436	C	A	100	PASS	AC=555;AF=0.110823;AN=5008;NS=2504;DP=18938;EAS_AF=0.1776;AMR_AF=0.1614;AFR_AF=0.0356;EUR_AF=0.0577;SAS_AF=0.1626;AA=C|||;VT=SNP
8	4471122	rs2725040	T	C	100	PASS	AC=2815;AF=0.562101;AN=5008;NS=2504;DP=20508;EAS_AF=0.497;AMR_AF=0.4452;AFR_AF=0.7769;EUR_AF=0.4294;SAS_AF=0.5583;AA=C|||;VT=SNP
8	4471243	rs59085628	T	C	100	PASS	AC=319;AF=0.0636981;AN=5008;NS=2504;DP=18076;EAS_AF=0.0694;AMR_AF=0.0447;AFR_AF=0.0794;EUR_AF=0.0547;SAS_AF=0.0593;AA=T|||;VT=SNP
8	4471292	rs2725039	G	C	100	PASS	AC=2793;AF=0.557708;AN=5008;NS=2504;DP=17489;EAS_AF=0.497;AMR_AF=0.4438;AFR_AF=0.7632;EUR_AF=0.4284;SAS_AF=0.5562;AA=C|||;VT=SNP
8	4471467	rs67944609	T	C	100	PASS	AC=318;AF=0.0634984;AN=5008;NS=2504;DP=14492;EAS_AF=0.0694;AMR_AF=0.0447;AFR_AF=0.0794;EUR_AF=0.0547;SAS_AF=0.0583;AA=T|||;VT=SNP
8	4471486	rs2725037	T	G	100	PASS	AC=2247;AF=0.448682;AN=5008;NS=2504;DP=15278;EAS_AF=0.3105;AMR_AF=0.2839;AFR_AF=0.7383;EUR_AF=0.3708;SAS_AF=0.3967;AA=G|||;VT=SNP
8	4471581	rs17070808	T	C	100	PASS	AC=909;AF=0.18151;AN=5008;NS=2504;DP=16350;EAS_AF=0.2569;AMR_AF=0.2104;AFR_AF=0.1256;EUR_AF=0.1133;SAS_AF=0.229;AA=T|||;VT=SNP
8	4471851	rs2617106	A	C	100	PASS	AC=1459;AF=0.291334;AN=5008;NS=2504;DP=15756;EAS_AF=0.2054;AMR_AF=0.1974;AFR_AF=0.4705;EUR_AF=0.2485;SAS_AF=0.2485;AA=A|||;VT=SNP
8	4472200	rs2617108	C	G	100	PASS	AC=923;AF=0.184305;AN=5008;NS=2504;DP=14350;EAS_AF=0.0466;AMR_AF=0.1974;AFR_AF=0.2073;EUR_AF=0.2435;SAS_AF=0.2249;AA=C|||;VT=SNP
8	4472232	rs2617109	G	C	100	PASS	AC=2761;AF=0.551318;AN=5008;NS=2504;DP=14797;EAS_AF=0.5069;AMR_AF=0.4654;AFR_AF=0.7738;EUR_AF=0.3887;SAS_AF=0.5245;AA=C|||;VT=SNP
8	4472294	rs2617110	C	G	100	PASS	AC=1456;AF=0.290735;AN=5008;NS=2504;DP=15565;EAS_AF=0.2014;AMR_AF=0.3098;AFR_AF=0.2791;EUR_AF=0.2942;SAS_AF=0.3814;AA=G|||;VT=SNP
8	4472754	rs12681985	G	A	100	PASS	AC=445;AF=0.0888578;AN=5008;NS=2504;DP=18517;EAS_AF=0.1518;AMR_AF=0.1527;AFR_AF=0.0045;EUR_AF=0.0527;SAS_AF=0.1299;AA=G|||;VT=SNP
8	4473445	rs78511714	C	T	100	PASS	AC=206;AF=0.0411342;AN=5008;NS=2504;DP=15584;EAS_AF=0.0149;AMR_AF=0.0274;AFR_AF=0;EUR_AF=0.0686;SAS_AF=0.1053;AA=C|||;VT=SNP
8	4473755	rs1871122	G	C	100	PASS	AC=843;AF=0.168331;AN=5008;NS=2504;DP=18675;EAS_AF=0.0159;AMR_AF=0.1354;AFR_AF=0.2345;EUR_AF=0.2137;SAS_AF=0.2127;AA=G|||;VT=SNP
8	4473824	rs1871123	T	C	100	PASS	AC=553;AF=0.110423;AN=5008;NS=2504;DP=17111;EAS_AF=0.1935;AMR_AF=0.17;AFR_AF=0.0045;EUR_AF=0.0656;SAS_AF=0.1718;AA=T|||;VT=SNP
8	4474115	rs74360856	C	G	100	PASS	AC=200;AF=0.0399361;AN=5008;NS=2504;DP=17904;EAS_AF=0.0397;AMR_AF=0.0317;AFR_AF=0.0068;EUR_AF=0.0606;SAS_AF=0.0695;AA=C|||;VT=SNP
8	4474728	rs12334887	C	A	100	PASS	AC=523;AF=0.104433;AN=5008;NS=2504;DP=13383;EAS_AF=0.0625;AMR_AF=0.0548;AFR_AF=0.236;EUR_AF=0.0537;SAS_AF=0.0573;AA=C|||;VT=SNP
8	4474947	rs12541548	G	C	100	PASS	AC=1110;AF=0.221645;AN=5008;NS=2504;DP=16969;EAS_AF=0.0188;AMR_AF=0.2334;AFR_AF=0.2345;EUR_AF=0.3777;SAS_AF=0.2444;AA=G|||;VT=SNP
8	4474949	rs55966096	T	C	100	PASS	AC=740;AF=0.147764;AN=5008;NS=2504;DP=16986;EAS_AF=0.004;AMR_AF=0.1859;AFR_AF=0.1346;EUR_AF=0.2893;SAS_AF=0.1411;AA=T|||;VT=SNP
8	4475053	rs34112904	T	C	100	PASS	AC=1124;AF=0.224441;AN=5008;NS=2504;DP=18633;EAS_AF=0.0188;AMR_AF=0.2334;AFR_AF=0.2277;EUR_AF=0.3777;SAS_AF=0.2679;AA=T|||;VT=SNP
8	4475243	rs73504887	C	T	100	PASS	AC=757;AF=0.151158;AN=5008;NS=2504;DP=18427;EAS_AF=0.247;AMR_AF=0.0562;AFR_AF=0.2784;EUR_AF=0.0408;SAS_AF=0.0613;AA=T|||;VT=SNP
8	4475278	rs73659177	A	T	100	PASS	AC=759;AF=0.151558;AN=5008;NS=2504;DP=17970;EAS_AF=0.248;AMR_AF=0.0562;AFR_AF=0.2784;EUR_AF=0.0408;SAS_AF=0.0624;AA=T|||;VT=SNP
8	4475282	rs2616969	C	G	100	PASS	AC=2864;AF=0.571885;AN=5008;NS=2504;DP=17765;EAS_AF=0.5;AMR_AF=0.4899;AFR_AF=0.7723;EUR_AF=0.4811;SAS_AF=0.5266;AA=A|||;VT=SNP
8	4475311	rs75331602	G	A	100	PASS	AC=213;AF=0.0425319;AN=5008;NS=2504;DP=16981;EAS_AF=0.0387;AMR_AF=0.0317;AFR_AF=0.0129;EUR_AF=0.0636;SAS_AF=0.0726;AA=G|||;VT=SNP
8	4475968	rs2725012	T	C	100	PASS	AC=1150;AF=0.229633;AN=5008;NS=2504;DP=18869;EAS_AF=0.0179;AMR_AF=0.232;AFR_AF=0.2481;EUR_AF=0.3817;SAS_AF=0.2648;AA=T|||;VT=SNP
8	4476082	rs78265491	T	C	100	PASS	AC=326;AF=0.0650958;AN=5008;NS=2504;DP=18109;EAS_AF=0.1806;AMR_AF=0.0202;AFR_AF=0.0802;EUR_AF=0.0179;SAS_AF=0.0061;AA=T|||;VT=SNP
8	4476456	rs2616971	T	G	100	PASS	AC=2996;AF=0.598243;AN=5008;NS=2504;DP=16693;EAS_AF=0.5089;AMR_AF=0.5115;AFR_AF=0.7738;EUR_AF=0.5547;SAS_AF=0.5593;AA=G|||;VT=SNP
8	4476495	rs12675642	G	C	100	PASS	AC=482;AF=0.096246;AN=5008;NS=2504;DP=16297;EAS_AF=0.1806;AMR_AF=0.1513;AFR_AF=0.0045;EUR_AF=0.0527;SAS_AF=0.1391;AA=G|||;VT=SNP
8	4476720	rs12680273	C	T	100	PASS	AC=468;AF=0.0934505;AN=5008;NS=2504;DP=15624;EAS_AF=0.1637;AMR_AF=0.1527;AFR_AF=0.0045;EUR_AF=0.0527;SAS_AF=0.1411;AA=C|||;VT=SNP
8	4476775	rs13275819	G	C	100	PASS	AC=468;AF=0.0934505;AN=5008;NS=2504;DP=17447;EAS_AF=0.1627;AMR_AF=0.1527;AFR_AF=0.0045;EUR_AF=0.0527;SAS_AF=0.1421;AA=G|||;VT=SNP
8	4476830	rs55694307	C	A	100	PASS	AC=190;AF=0.0379393;AN=5008;NS=2504;DP=18253;EAS_AF=0.0397;AMR_AF=0.0303;AFR_AF=0.0083;EUR_AF=0.0557;SAS_AF=0.0634;AA=C|||;VT=SNP
8	4476870	rs2616972	T	C	100	PASS	AC=2629;AF=0.52496;AN=5008;NS=2504;DP=19188;EAS_AF=0.4415;AMR_AF=0.4654;AFR_AF=0.6831;EUR_AF=0.4901;SAS_AF=0.4755;AA=C|||;VT=SNP
8	4476957	rs17070836	G	A	100	PASS	AC=456;AF=0.0910543;AN=5008;NS=2504;DP=18846;EAS_AF=0.1548;AMR_AF=0.1484;AFR_AF=0.0053;EUR_AF=0.0527;SAS_AF=0.1401;AA=G|||;VT=SNP
8	4477213	rs2616973	C	G	100	PASS	AC=2843;AF=0.567692;AN=5008;NS=2504;DP=17624;EAS_AF=0.4742;AMR_AF=0.4928;AFR_AF=0.7769;EUR_AF=0.5139;SAS_AF=0.4898;AA=G|||;VT=SNP
8	4477314	rs1478275	A	C	100	PASS	AC=986;AF=0.196885;AN=5008;NS=2504;DP=17620;EAS_AF=0.12;AMR_AF=0.111;AFR_AF=0.3971;EUR_AF=0.1203;SAS_AF=0.1452;AA=A|||;VT=SNP
8	4477316	rs2616974	A	G	100	PASS	AC=1163;AF=0.232228;AN=5008;NS=2504;DP=17620;EAS_AF=0.0179;AMR_AF=0.2334;AFR_AF=0.2723;EUR_AF=0.3797;SAS_AF=0.2464;AA=A|||;VT=SNP
8	4477529	rs1478276	T	C	100	PASS	AC=973;AF=0.194289;AN=5008;NS=2504;DP=14522;EAS_AF=0.2579;AMR_AF=0.2046;AFR_AF=0.2012;EUR_AF=0.1054;SAS_AF=0.2035;AA=T|||;VT=SNP
8	4477939	rs2616975	A	C	100	PASS	AC=2968;AF=0.592652;AN=5008;NS=2504;DP=13736;EAS_AF=0.4921;AMR_AF=0.5202;AFR_AF=0.7746;EUR_AF=0.5626;SAS_AF=0.5327;AA=C|||;VT=SNP
8	4478239	rs2616976	G	C	100	PASS	AC=2614;AF=0.521965;AN=5008;NS=2504;DP=12977;EAS_AF=0.497;AMR_AF=0.4092;AFR_AF=0.6899;EUR_AF=0.4145;SAS_AF=0.5112;AA=C|||;VT=SNP
8	4478324	rs2616977	C	G	100	PASS	AC=671;AF=0.133986;AN=5008;NS=2504;DP=13260;EAS_AF=0.0149;AMR_AF=0.1153;AFR_AF=0.1551;EUR_AF=0.1968;SAS_AF=0.1769;AA=C|||;VT=SNP
8	4478344	rs2616978	T	C	100	PASS	AC=2542;AF=0.507588;AN=5008;NS=2504;DP=13250;EAS_AF=0.495;AMR_AF=0.4035;AFR_AF=0.6725;EUR_AF=0.3926;SAS_AF=0.4898;AA=T|||;VT=SNP
8	4478439	rs2616979	C	T	100	PASS	AC=2472;AF=0.49361;AN=5008;NS=2504;DP=13652;EAS_AF=0.4931;AMR_AF=0.389;AFR_AF=0.6702;EUR_AF=0.3648;SAS_AF=0.4622;AA=T|||;VT=SNP
8	4478647	rs2725008	C	T	100	PASS	AC=639;AF=0.127596;AN=5008;NS=2504;DP=14880;EAS_AF=0.0139;AMR_AF=0.1081;AFR_AF=0.1475;EUR_AF=0.1869;SAS_AF=0.1708;AA=C|||;VT=SNP
8	4478882	rs2616980	C	A	100	PASS	AC=2006;AF=0.400559;AN=5008;NS=2504;DP=15039;EAS_AF=0.4534;AMR_AF=0.3184;AFR_AF=0.5371;EUR_AF=0.2724;SAS_AF=0.3517;AA=A|||;VT=SNP
8	4478966	rs77299319	T	G	100	PASS	AC=221;AF=0.0441294;AN=5008;NS=2504;DP=14844;EAS_AF=0.0407;AMR_AF=0.0317;AFR_AF=0.0272;EUR_AF=0.0616;SAS_AF=0.0613;AA=T|||;VT=SNP
8	4479563	rs12335231	C	T	100	PASS	AC=436;AF=0.0870607;AN=5008;NS=2504;DP=15830;EAS_AF=0.0685;AMR_AF=0.0418;AFR_AF=0.1861;EUR_AF=0.0348;SAS_AF=0.0583;AA=C|||;VT=SNP
8	4479596	rs12334700	G	C	100	PASS	AC=2482;AF=0.495607;AN=5008;NS=2504;DP=16748;EAS_AF=0.4861;AMR_AF=0.3934;AFR_AF=0.6831;EUR_AF=0.3738;SAS_AF=0.4499;AA=C|||;VT=SNP
8	4479836	rs12335285	C	T	100	PASS	AC=2302;AF=0.459665;AN=5008;NS=2504;DP=16461;EAS_AF=0.4851;AMR_AF=0.3732;AFR_AF=0.5893;EUR_AF=0.3598;SAS_AF=0.4223;AA=T|||;VT=SNP
8	4479992	rs12335289	C	G	100	PASS	AC=718;AF=0.143371;AN=5008;NS=2504;DP=19181;EAS_AF=0.2421;AMR_AF=0.0576;AFR_AF=0.2413;EUR_AF=0.0497;SAS_AF=0.0665;AA=G|||;VT=SNP
8	4480667	rs10100024	A	G	100	PASS	AC=809;AF=0.161542;AN=5008;NS=2504;DP=15457;EAS_AF=0.1012;AMR_AF=0.0836;AFR_AF=0.354;EUR_AF=0.1173;SAS_AF=0.0644;AA=A|||;VT=SNP
8	4480689	rs2616982	G	A	100	PASS	AC=3826;AF=0.763978;AN=5008;NS=2504;DP=15380;EAS_AF=0.6121;AMR_AF=0.8588;AFR_AF=0.6944;EUR_AF=0.835;SAS_AF=0.8742;AA=A|||;VT=SNP
8	4480923	rs75488874	T	C	100	PASS	AC=414;AF=0.0826677;AN=5008;NS=2504;DP=15741;EAS_AF=0.0218;AMR_AF=0.0533;AFR_AF=0.0038;EUR_AF=0.1074;SAS_AF=0.2474;AA=T|||;VT=SNP
8	4481209	rs2725019	C	T	100	PASS	AC=998;AF=0.199281;AN=5008;NS=2504;DP=15805;EAS_AF=0.1855;AMR_AF=0.121;AFR_AF=0.326;EUR_AF=0.1421;SAS_AF=0.1564;AA=T|||;VT=SNP
8	4481250	rs2725020	C	T	100	PASS	AC=2514;AF=0.501997;AN=5008;NS=2504;DP=15316;EAS_AF=0.6319;AMR_AF=0.6614;AFR_AF=0.3268;EUR_AF=0.4811;SAS_AF=0.5133;AA=C|||;VT=SNP
8	4481311	rs6998666	C	G	100	PASS	AC=2024;AF=0.404153;AN=5008;NS=2504;DP=14525;EAS_AF=0.4405;AMR_AF=0.5879;AFR_AF=0.2753;EUR_AF=0.3956;SAS_AF=0.4192;AA=C|||;VT=SNP
8	4481363	rs2725021	C	G	100	PASS	AC=2651;AF=0.529353;AN=5008;NS=2504;DP=15627;EAS_AF=0.5506;AMR_AF=0.3228;AFR_AF=0.643;EUR_AF=0.5109;SAS_AF=0.5194;AA=G|||;VT=SNP
8	4481364	rs2725022	T	G	100	PASS	AC=3029;AF=0.604832;AN=5008;NS=2504;DP=15683;EAS_AF=0.5813;AMR_AF=0.3862;AFR_AF=0.8064;EUR_AF=0.5716;SAS_AF=0.546;AA=G|||;VT=SNP
8	4481386	rs10113503	G	A	100	PASS	AC=650;AF=0.129792;AN=5008;NS=2504;DP=15536;EAS_AF=0.1002;AMR_AF=0.0893;AFR_AF=0.1778;EUR_AF=0.1083;SAS_AF=0.1462;AA=G|||;VT=SNP
8	4481561	rs2725023	G	C	100	PASS	AC=2822;AF=0.563498;AN=5008;NS=2504;DP=17796;EAS_AF=0.8175;AMR_AF=0.5692;AFR_AF=0.4652;EUR_AF=0.3618;SAS_AF=0.638;AA=C|||;VT=SNP
8	4481594	rs17070856	C	T	100	PASS	AC=1019;AF=0.203474;AN=5008;NS=2504;DP=18039;EAS_AF=0.0069;AMR_AF=0.2262;AFR_AF=0.3041;EUR_AF=0.2893;SAS_AF=0.1656;AA=T|||;VT=SNP
8	4481712	rs17070859	A	G	100	PASS	AC=385;AF=0.076877;AN=5008;NS=2504;DP=18975;EAS_AF=0.1925;AMR_AF=0.0317;AFR_AF=0.003;EUR_AF=0.0865;SAS_AF=0.0798;AA=A|||;VT=SNP
8	4481970	rs17070864	A	C	100	PASS	AC=895;AF=0.178714;AN=5008;NS=2504;DP=19530;EAS_AF=0.3492;AMR_AF=0.0807;AFR_AF=0.0666;EUR_AF=0.2157;SAS_AF=0.1861;AA=A|||;VT=SNP
8	4481981	rs73188743	T	A	100	PASS	AC=445;AF=0.0888578;AN=5008;NS=2504;DP=19737;EAS_AF=0.1042;AMR_AF=0.0432;AFR_AF=0.0461;EUR_AF=0.1252;SAS_AF=0.1258;AA=T|||;VT=SNP
8	4482200	rs2061749	A	G	100	PASS	AC=4301;AF=0.858826;AN=5008;NS=2504;DP=19266;EAS_AF=0.8294;AMR_AF=0.889;AFR_AF=0.8873;EUR_AF=0.7873;SAS_AF=0.9029;AA=G|||;VT=SNP
8	4482528	rs11136758	G	A	100	PASS	AC=1542;AF=0.307907;AN=5008;NS=2504;DP=18239;EAS_AF=0.4077;AMR_AF=0.4971;AFR_AF=0.1543;EUR_AF=0.2058;SAS_AF=0.3834;AA=G|||;VT=SNP
8	4482561	rs1982628	C	A	100	PASS	AC=3101;AF=0.619209;AN=5008;NS=2504;DP=17723;EAS_AF=0.622;AMR_AF=0.7608;AFR_AF=0.5061;EUR_AF=0.6074;SAS_AF=0.681;AA=A|||;VT=SNP
8	4482852	rs2616983	A	T	100	PASS	AC=3525;AF=0.703874;AN=5008;NS=2504;DP=17053;EAS_AF=0.7202;AMR_AF=0.8098;AFR_AF=0.5575;EUR_AF=0.7326;SAS_AF=0.7802;AA=T|||;VT=SNP
8	4483059	rs13259288	T	G	100	PASS	AC=1680;AF=0.335463;AN=5008;NS=2504;DP=16494;EAS_AF=0.4147;AMR_AF=0.5216;AFR_AF=0.1778;EUR_AF=0.2356;SAS_AF=0.4376;AA=T|||;VT=SNP
8	4483141	rs2616984	A	G	100	PASS	AC=1062;AF=0.212061;AN=5008;NS=2504;DP=16791;EAS_AF=0.004;AMR_AF=0.2291;AFR_AF=0.2912;EUR_AF=0.3171;SAS_AF=0.1994;AA=A|||;VT=SNP
8	4483164	rs11775015	T	C	100	PASS	AC=1656;AF=0.330671;AN=5008;NS=2504;DP=16908;EAS_AF=0.4157;AMR_AF=0.5159;AFR_AF=0.1581;EUR_AF=0.2396;SAS_AF=0.4387;AA=C|||;VT=SNP
8	4483202	rs2724958	C	A	100	PASS	AC=3110;AF=0.621006;AN=5008;NS=2504;DP=18273;EAS_AF=0.5119;AMR_AF=0.7752;AFR_AF=0.5227;EUR_AF=0.6312;SAS_AF=0.7464;AA=A|||;VT=SNP
8	4483547	rs2724957	A	T	100	PASS	AC=3528;AF=0.704473;AN=5008;NS=2504;DP=18454;EAS_AF=0.7202;AMR_AF=0.7911;AFR_AF=0.5651;EUR_AF=0.7147;SAS_AF=0.8047;AA=T|||;VT=SNP
8	4484075	rs1155851	A	G	100	PASS	AC=3532;AF=0.705272;AN=5008;NS=2504;DP=18100;EAS_AF=0.7202;AMR_AF=0.7911;AFR_AF=0.5681;EUR_AF=0.7147;SAS_AF=0.8047;AA=G|||;VT=SNP
8	4484362	rs17070881	A	G	100	PASS	AC=795;AF=0.158746;AN=5008;NS=2504;DP=18059;EAS_AF=0.1101;AMR_AF=0.1052;AFR_AF=0.3306;EUR_AF=0.0736;SAS_AF=0.1022;AA=A|||;VT=SNP
8	4485185	rs4875113	C	A	100	PASS	AC=329;AF=0.0656949;AN=5008;NS=2504;DP=13320;EAS_AF=0.1032;AMR_AF=0.0187;AFR_AF=0.028;EUR_AF=0.0736;SAS_AF=0.1033;AA=C|||;VT=SNP
8	4485248	rs1478278	T	C	100	PASS	AC=4275;AF=0.853634;AN=5008;NS=2504;DP=14749;EAS_AF=0.8313;AMR_AF=0.8948;AFR_AF=0.8767;EUR_AF=0.7903;SAS_AF=0.8814;AA=C|||;VT=SNP
8	4485322	rs1478279	T	G	100	PASS	AC=3596;AF=0.718051;AN=5008;NS=2504;DP=17151;EAS_AF=0.7212;AMR_AF=0.8127;AFR_AF=0.5862;EUR_AF=0.7366;SAS_AF=0.8067;AA=G|||;VT=SNP
8	4485369	rs17070883	C	A	100	PASS	AC=340;AF=0.0678914;AN=5008;NS=2504;DP=16480;EAS_AF=0.1746;AMR_AF=0.0231;AFR_AF=0.0038;EUR_AF=0.0835;SAS_AF=0.0603;AA=C|||;VT=SNP
8	4485724	rs12682447	C	A	100	PASS	AC=1194;AF=0.238419;AN=5008;NS=2504;DP=12205;EAS_AF=0.3343;AMR_AF=0.0865;AFR_AF=0.2383;EUR_AF=0.2157;SAS_AF=0.271;AA=A|||;VT=SNP
8	4486249	rs2616988	A	G	100	PASS	AC=3464;AF=0.691693;AN=5008;NS=2504;DP=14887;EAS_AF=0.7143;AMR_AF=0.7882;AFR_AF=0.5492;EUR_AF=0.7087;SAS_AF=0.7751;AA=C|||;VT=SNP
8	4486253	rs2616989	A	G	100	PASS	AC=3495;AF=0.697883;AN=5008;NS=2504;DP=14177;EAS_AF=0.7212;AMR_AF=0.7867;AFR_AF=0.5643;EUR_AF=0.7107;SAS_AF=0.7781;AA=G|||;VT=SNP
8	4486321	rs2616990	C	G	100	PASS	AC=4251;AF=0.848842;AN=5008;NS=2504;DP=15394;EAS_AF=0.8313;AMR_AF=0.8833;AFR_AF=0.8714;EUR_AF=0.7813;SAS_AF=0.8814;AA=c|||;VT=SNP
8	4486409	rs17070890	C	T	100	PASS	AC=473;AF=0.0944489;AN=5008;NS=2504;DP=16062;EAS_AF=0.248;AMR_AF=0.0303;AFR_AF=0.0287;EUR_AF=0.0994;SAS_AF=0.0654;AA=C|||;VT=SNP
8	4486446	rs1382256	A	T	100	PASS	AC=3482;AF=0.695288;AN=5008;NS=2504;DP=16058;EAS_AF=0.7202;AMR_AF=0.8069;AFR_AF=0.5333;EUR_AF=0.7256;SAS_AF=0.7781;AA=T|||;VT=SNP
8	4486561	rs13282923	A	G	100	PASS	AC=1752;AF=0.34984;AN=5008;NS=2504;DP=16122;EAS_AF=0.4405;AMR_AF=0.5303;AFR_AF=0.1702;EUR_AF=0.2863;SAS_AF=0.4366;AA=A|||;VT=SNP
8	4486617	rs1382257	G	C	100	PASS	AC=4436;AF=0.885783;AN=5008;NS=2504;DP=16146;EAS_AF=0.8294;AMR_AF=0.8934;AFR_AF=0.9871;EUR_AF=0.7813;SAS_AF=0.909;AA=C|||;VT=SNP
8	4486633	rs1382258	A	T	100	PASS	AC=383;AF=0.0764776;AN=5008;NS=2504;DP=15971;EAS_AF=0.1022;AMR_AF=0.0447;AFR_AF=0.0356;EUR_AF=0.0915;SAS_AF=0.1125;AA=A|||;VT=SNP
8	4486892	rs1382259	A	G	100	PASS	AC=864;AF=0.172524;AN=5008;NS=2504;DP=17068;EAS_AF=0.1617;AMR_AF=0.098;AFR_AF=0.1853;EUR_AF=0.1571;SAS_AF=0.2352;AA=A|||;VT=SNP
8	4487202	rs78505470	T	C	100	PASS	AC=390;AF=0.0778754;AN=5008;NS=2504;DP=16493;EAS_AF=0.1806;AMR_AF=0.0259;AFR_AF=0.0227;EUR_AF=0.0994;SAS_AF=0.0613;AA=T|||;VT=SNP
8	4487262	rs76982163	G	C	100	PASS	AC=198;AF=0.0395367;AN=5008;NS=2504;DP=17400;EAS_AF=0.0526;AMR_AF=0.0202;AFR_AF=0.0182;EUR_AF=0.0268;SAS_AF=0.0818;AA=G|||;VT=SNP
8	4487278	rs1478280	G	T	100	PASS	AC=3411;AF=0.68111;AN=5008;NS=2504;DP=17639;EAS_AF=0.7083;AMR_AF=0.8012;AFR_AF=0.5068;EUR_AF=0.7266;SAS_AF=0.7566;AA=T|||;VT=SNP
8	4487657	rs17070903	G	C	100	PASS	AC=364;AF=0.0726837;AN=5008;NS=2504;DP=18809;EAS_AF=0.1766;AMR_AF=0.0259;AFR_AF=0.0053;EUR_AF=0.0994;SAS_AF=0.0624;AA=G|||;VT=SNP
8	4487780	rs2724955	C	T	100	PASS	AC=2154;AF=0.430112;AN=5008;NS=2504;DP=14802;EAS_AF=0.379;AMR_AF=0.6455;AFR_AF=0.2965;EUR_AF=0.4563;SAS_AF=0.4836;AA=T|||;VT=SNP
8	4487859	rs2724953	A	T	100	PASS	AC=3411;AF=0.68111;AN=5008;NS=2504;DP=14669;EAS_AF=0.7123;AMR_AF=0.781;AFR_AF=0.5106;EUR_AF=0.7167;SAS_AF=0.772;AA=T|||;VT=SNP
8	4487895	rs2616991	C	A	100	PASS	AC=2102;AF=0.419728;AN=5008;NS=2504;DP=15767;EAS_AF=0.373;AMR_AF=0.647;AFR_AF=0.2617;EUR_AF=0.4573;SAS_AF=0.4816;AA=C|||;VT=SNP
8	4488046	rs10503266	T	C	100	PASS	AC=395;AF=0.0788738;AN=5008;NS=2504;DP=20583;EAS_AF=0.1835;AMR_AF=0.0562;AFR_AF=0.0053;EUR_AF=0.1004;SAS_AF=0.0644;AA=T|||;VT=SNP
8	4488415	rs76535315	G	C	100	PASS	AC=345;AF=0.0688898;AN=5008;NS=2504;DP=18778;EAS_AF=0.1121;AMR_AF=0.0504;AFR_AF=0.0144;EUR_AF=0.0557;SAS_AF=0.1247;AA=G|||;VT=SNP
8	4488808	rs7819647	T	C	100	PASS	AC=3574;AF=0.713658;AN=5008;NS=2504;DP=15188;EAS_AF=0.7192;AMR_AF=0.817;AFR_AF=0.5915;EUR_AF=0.7356;SAS_AF=0.7771;AA=t|||;VT=SNP
8	4488884	rs7816030	A	C	100	PASS	AC=2654;AF=0.529952;AN=5008;NS=2504;DP=14051;EAS_AF=0.5694;AMR_AF=0.7147;AFR_AF=0.3343;EUR_AF=0.5905;SAS_AF=0.5603;AA=A|||;VT=SNP
8	4489017	rs3804	T	A	100	PASS	AC=420;AF=0.0838658;AN=5008;NS=2504;DP=16005;EAS_AF=0.0972;AMR_AF=0.0533;AFR_AF=0.0703;EUR_AF=0.0915;SAS_AF=0.1022;AA=T|||;VT=SNP
8	4489351	rs2447696	C	G	100	PASS	AC=4402;AF=0.878994;AN=5008;NS=2504;DP=16983;EAS_AF=0.8264;AMR_AF=0.8948;AFR_AF=0.9781;EUR_AF=0.7913;SAS_AF=0.8783;AA=G|||;VT=SNP
8	4489464	rs17070912	C	T	100	PASS	AC=465;AF=0.0928514;AN=5008;NS=2504;DP=16725;EAS_AF=0.0516;AMR_AF=0.0548;AFR_AF=0.1573;EUR_AF=0.0636;SAS_AF=0.1053;AA=C|||;VT=SNP
8	4489552	rs10503267	T	C	100	PASS	AC=459;AF=0.0916534;AN=5008;NS=2504;DP=18014;EAS_AF=0.0972;AMR_AF=0.062;AFR_AF=0.0923;EUR_AF=0.0954;SAS_AF=0.1022;AA=T|||;VT=SNP
8	4489730	rs1154579	A	G	100	PASS	AC=2948;AF=0.588658;AN=5008;NS=2504;DP=16199;EAS_AF=0.62;AMR_AF=0.7176;AFR_AF=0.4138;EUR_AF=0.6183;SAS_AF=0.6708;AA=A|||;VT=SNP
8	4489764	rs10503268	G	T	100	PASS	AC=477;AF=0.0952476;AN=5008;NS=2504;DP=17291;EAS_AF=0.0575;AMR_AF=0.0504;AFR_AF=0.1566;EUR_AF=0.0646;SAS_AF=0.1145;AA=g|||;VT=SNP
8	4489873	rs2011137	A	T	100	PASS	AC=2527;AF=0.504593;AN=5008;NS=2504;DP=17746;EAS_AF=0.5605;AMR_AF=0.6744;AFR_AF=0.3003;EUR_AF=0.5547;SAS_AF=0.5511;AA=A|||;VT=SNP
8	4490037	rs1154581	G	A	100	PASS	AC=2944;AF=0.587859;AN=5008;NS=2504;DP=18625;EAS_AF=0.6548;AMR_AF=0.7291;AFR_AF=0.3714;EUR_AF=0.6421;SAS_AF=0.6554;AA=G|||;VT=SNP
8	4490059	rs1154582	C	G	100	PASS	AC=3461;AF=0.691094;AN=5008;NS=2504;DP=18733;EAS_AF=0.7173;AMR_AF=0.7896;AFR_AF=0.5469;EUR_AF=0.7167;SAS_AF=0.7628;AA=G|||;VT=SNP
8	4490109	rs2725083	A	G	100	PASS	AC=4401;AF=0.878794;AN=5008;NS=2504;DP=17923;EAS_AF=0.8304;AMR_AF=0.8948;AFR_AF=0.9781;EUR_AF=0.7853;SAS_AF=0.8793;AA=G|||;VT=SNP
8	4490277	rs1478281	C	T	100	PASS	AC=3450;AF=0.688898;AN=5008;NS=2504;DP=18993;EAS_AF=0.7163;AMR_AF=0.7867;AFR_AF=0.5613;EUR_AF=0.7097;SAS_AF=0.7423;AA=T|||;VT=SNP
8	4490337	rs1478282	C	G	100	PASS	AC=4394;AF=0.877396;AN=5008;NS=2504;DP=20547;EAS_AF=0.8294;AMR_AF=0.8934;AFR_AF=0.9781;EUR_AF=0.7803;SAS_AF=0.8793;AA=G|||;VT=SNP
8	4490521	rs1478283	C	G	100	PASS	AC=3529;AF=0.704673;AN=5008;NS=2504;DP=17894;EAS_AF=0.7113;AMR_AF=0.8271;AFR_AF=0.5688;EUR_AF=0.7416;SAS_AF=0.7566;AA=G|||;VT=SNP
8	4490837	rs71523639	C	T	100	PASS	AC=589;AF=0.117612;AN=5008;NS=2504;DP=16012;EAS_AF=0.2232;AMR_AF=0.3429;AFR_AF=0.0076;EUR_AF=0.0626;SAS_AF=0.0542;AA=C|||;VT=SNP
8	4490887	rs11136759	C	G	100	PASS	AC=4429;AF=0.884385;AN=5008;NS=2504;DP=15296;EAS_AF=0.8323;AMR_AF=0.9063;AFR_AF=0.9781;EUR_AF=0.7992;SAS_AF=0.8834;AA=G|||;VT=SNP
8	4491114	rs112972834	T	C	100	PASS	AC=412;AF=0.0822684;AN=5008;NS=2504;DP=18515;EAS_AF=0.1022;AMR_AF=0.0562;AFR_AF=0.0552;EUR_AF=0.0934;SAS_AF=0.1053;AA=T|||;VT=SNP
8	4491257	rs2724967	C	T	100	PASS	AC=3538;AF=0.70647;AN=5008;NS=2504;DP=16401;EAS_AF=0.7222;AMR_AF=0.8156;AFR_AF=0.584;EUR_AF=0.7306;SAS_AF=0.7536;AA=T|||;VT=SNP
8	4491346	rs13269324	T	G	100	PASS	AC=872;AF=0.174121;AN=5008;NS=2504;DP=18722;EAS_AF=0.0833;AMR_AF=0.111;AFR_AF=0.2277;EUR_AF=0.2207;SAS_AF=0.1922;AA=G|||;VT=SNP
8	4491440	rs2616994	C	G	100	PASS	AC=3537;AF=0.70627;AN=5008;NS=2504;DP=17326;EAS_AF=0.7222;AMR_AF=0.8156;AFR_AF=0.5847;EUR_AF=0.7227;SAS_AF=0.7597;AA=G|||;VT=SNP
8	4491502	rs13261335	C	A	100	PASS	AC=758;AF=0.151358;AN=5008;NS=2504;DP=14903;EAS_AF=0.0764;AMR_AF=0.0965;AFR_AF=0.1604;EUR_AF=0.2167;SAS_AF=0.1881;AA=C|||;VT=SNP
8	4491610	rs2616995	C	T	100	PASS	AC=3489;AF=0.696685;AN=5008;NS=2504;DP=14988;EAS_AF=0.7093;AMR_AF=0.7622;AFR_AF=0.5817;EUR_AF=0.7306;SAS_AF=0.7577;AA=T|||;VT=SNP
8	4491629	rs17070920	T	A	100	PASS	AC=490;AF=0.0978435;AN=5008;NS=2504;DP=14904;EAS_AF=0.1022;AMR_AF=0.0663;AFR_AF=0.1082;EUR_AF=0.0974;SAS_AF=0.1022;AA=T|||;VT=SNP
8	4491770	rs2724968	T	C	100	PASS	AC=855;AF=0.170727;AN=5008;NS=2504;DP=13950;EAS_AF=0.003;AMR_AF=0.1988;AFR_AF=0.1936;EUR_AF=0.2684;SAS_AF=0.1922;AA=T|||;VT=SNP
8	4491797	rs73188776	C	G	100	PASS	AC=461;AF=0.0920527;AN=5008;NS=2504;DP=14668;EAS_AF=0.1022;AMR_AF=0.0605;AFR_AF=0.09;EUR_AF=0.0964;SAS_AF=0.1022;AA=C|||;VT=SNP
8	4491931	rs11993901	A	T	100	PASS	AC=519;AF=0.103634;AN=5008;NS=2504;DP=15335;EAS_AF=0.1022;AMR_AF=0.0663;AFR_AF=0.1301;EUR_AF=0.0974;SAS_AF=0.1022;AA=A|||;VT=SNP
8	4492162	rs2616996	G	T	100	PASS	AC=3481;AF=0.695088;AN=5008;NS=2504;DP=17951;EAS_AF=0.7192;AMR_AF=0.7954;AFR_AF=0.5756;EUR_AF=0.6988;SAS_AF=0.7566;AA=T|||;VT=SNP
8	4492255	rs13271457	A	G	100	PASS	AC=1935;AF=0.386382;AN=5008;NS=2504;DP=18342;EAS_AF=0.4663;AMR_AF=0.5576;AFR_AF=0.1944;EUR_AF=0.3777;SAS_AF=0.4509;AA=A|||;VT=SNP
8	4492278	rs117450777	A	G	100	PASS	AC=39;AF=0.00778754;AN=5008;NS=2504;DP=18288;EAS_AF=0.002;AMR_AF=0.0115;AFR_AF=0;EUR_AF=0.0129;SAS_AF=0.0164;AA=A|||;VT=SNP
8	4492509	rs4875371	T	C	100	PASS	AC=517;AF=0.103235;AN=5008;NS=2504;DP=18786;EAS_AF=0.126;AMR_AF=0.0778;AFR_AF=0.0666;EUR_AF=0.1282;SAS_AF=0.1217;AA=T|||;VT=SNP
8	4492520	rs4875372	C	A	100	PASS	AC=588;AF=0.117412;AN=5008;NS=2504;DP=19008;EAS_AF=0.126;AMR_AF=0.0879;AFR_AF=0.112;EUR_AF=0.1332;SAS_AF=0.1207;AA=C|||;VT=SNP
8	4492663	rs2724970	T	C	100	PASS	AC=4425;AF=0.883586;AN=5008;NS=2504;DP=16496;EAS_AF=0.8333;AMR_AF=0.8963;AFR_AF=0.9871;EUR_AF=0.7932;SAS_AF=0.8793;AA=C|||;VT=SNP
8	4492670	rs2616998	G	T	100	PASS	AC=3558;AF=0.710463;AN=5008;NS=2504;DP=16379;EAS_AF=0.7252;AMR_AF=0.817;AFR_AF=0.5772;EUR_AF=0.7306;SAS_AF=0.7791;AA=T|||;VT=SNP
8	4492708	rs2616999	C	G	100	PASS	AC=3560;AF=0.710863;AN=5008;NS=2504;DP=15739;EAS_AF=0.7133;AMR_AF=0.817;AFR_AF=0.5893;EUR_AF=0.7286;SAS_AF=0.7791;AA=G|||;VT=SNP
8	4493053	rs2617000	C	T	100	PASS	AC=3493;AF=0.697484;AN=5008;NS=2504;DP=14027;EAS_AF=0.7083;AMR_AF=0.7565;AFR_AF=0.5749;EUR_AF=0.7286;SAS_AF=0.7781;AA=T|||;VT=SNP
8	4493225	rs2724971	G	A	100	PASS	AC=2937;AF=0.586462;AN=5008;NS=2504;DP=13590;EAS_AF=0.5923;AMR_AF=0.7233;AFR_AF=0.4576;EUR_AF=0.5895;SAS_AF=0.6544;AA=A|||;VT=SNP
8	4493300	rs13261011	G	A	100	PASS	AC=1566;AF=0.3127;AN=5008;NS=2504;DP=13489;EAS_AF=0.37;AMR_AF=0.5;AFR_AF=0.18;EUR_AF=0.2256;SAS_AF=0.3896;AA=G|||;VT=SNP
8	4493428	rs2617001	A	G	100	PASS	AC=1390;AF=0.277556;AN=5008;NS=2504;DP=14022;EAS_AF=0.2242;AMR_AF=0.2305;AFR_AF=0.2814;EUR_AF=0.3777;SAS_AF=0.2577;AA=A|||;VT=SNP
8	4493449	rs17070935	A	G	100	PASS	AC=539;AF=0.107628;AN=5008;NS=2504;DP=14141;EAS_AF=0.126;AMR_AF=0.0793;AFR_AF=0.0847;EUR_AF=0.1252;SAS_AF=0.1217;AA=A|||;VT=SNP
8	4493493	rs2617002	G	A	100	PASS	AC=3542;AF=0.707268;AN=5008;NS=2504;DP=13304;EAS_AF=0.7183;AMR_AF=0.8112;AFR_AF=0.5734;EUR_AF=0.7316;SAS_AF=0.7781;AA=A|||;VT=SNP
8	4493549	rs2617003	A	G	100	PASS	AC=1390;AF=0.277556;AN=5008;NS=2504;DP=11475;EAS_AF=0.2242;AMR_AF=0.2305;AFR_AF=0.2821;EUR_AF=0.3767;SAS_AF=0.2577;AA=A|||;VT=SNP
8	4493580	rs2724972	T	G	100	PASS	AC=1903;AF=0.379992;AN=5008;NS=2504;DP=12128;EAS_AF=0.3492;AMR_AF=0.3069;AFR_AF=0.348;EUR_AF=0.503;SAS_AF=0.3804;AA=T|||;VT=SNP
8	4493912	rs2724973	A	C	100	PASS	AC=4313;AF=0.861222;AN=5008;NS=2504;DP=14724;EAS_AF=0.8373;AMR_AF=0.8977;AFR_AF=0.8737;EUR_AF=0.7952;SAS_AF=0.911;AA=C|||;VT=SNP
8	4493979	rs2617004	A	G	100	PASS	AC=1185;AF=0.236621;AN=5008;NS=2504;DP=14862;EAS_AF=0.1994;AMR_AF=0.1945;AFR_AF=0.2769;EUR_AF=0.2684;SAS_AF=0.2178;AA=A|||;VT=SNP
8	4494048	rs11991366	T	G	100	PASS	AC=611;AF=0.122005;AN=5008;NS=2504;DP=14876;EAS_AF=0.126;AMR_AF=0.1066;AFR_AF=0.0855;EUR_AF=0.168;SAS_AF=0.1309;AA=T|||;VT=SNP
8	4494520	rs2724974	C	T	100	PASS	AC=3564;AF=0.711661;AN=5008;NS=2504;DP=17282;EAS_AF=0.7192;AMR_AF=0.817;AFR_AF=0.5991;EUR_AF=0.7286;SAS_AF=0.7638;AA=T|||;VT=SNP
8	4494538	rs2724975	T	G	100	PASS	AC=3584;AF=0.715655;AN=5008;NS=2504;DP=17547;EAS_AF=0.7202;AMR_AF=0.817;AFR_AF=0.6006;EUR_AF=0.7286;SAS_AF=0.7812;AA=G|||;VT=SNP
8	4494610	rs2617005	G	T	100	PASS	AC=3052;AF=0.609425;AN=5008;NS=2504;DP=16625;EAS_AF=0.5952;AMR_AF=0.7392;AFR_AF=0.5242;EUR_AF=0.6004;SAS_AF=0.6564;AA=T|||;VT=SNP
8	4494612	rs2724976	T	C	100	PASS	AC=3594;AF=0.717652;AN=5008;NS=2504;DP=16714;EAS_AF=0.7212;AMR_AF=0.8199;AFR_AF=0.6074;EUR_AF=0.7266;SAS_AF=0.7812;AA=C|||;VT=SNP
8	4494754	rs2617006	C	G	100	PASS	AC=1177;AF=0.235024;AN=5008;NS=2504;DP=17356;EAS_AF=0.2004;AMR_AF=0.1916;AFR_AF=0.2746;EUR_AF=0.2644;SAS_AF=0.2178;AA=C|||;VT=SNP
8	4494811	rs2617007	T	G	100	PASS	AC=4278;AF=0.854233;AN=5008;NS=2504;DP=17649;EAS_AF=0.8343;AMR_AF=0.8862;AFR_AF=0.8729;EUR_AF=0.7763;SAS_AF=0.907;AA=G|||;VT=SNP
8	4495504	rs13249524	A	C	100	PASS	AC=2577;AF=0.514577;AN=5008;NS=2504;DP=14280;EAS_AF=0.5724;AMR_AF=0.6571;AFR_AF=0.2708;EUR_AF=0.5457;SAS_AF=0.6513;AA=A|||;VT=SNP
8	4496140	rs17070942	C	G	100	PASS	AC=421;AF=0.0840655;AN=5008;NS=2504;DP=20215;EAS_AF=0.1687;AMR_AF=0.0288;AFR_AF=0.0635;EUR_AF=0.0944;SAS_AF=0.0532;AA=C|||;VT=SNP
8	4496260	rs17070944	T	C	100	PASS	AC=366;AF=0.0730831;AN=5008;NS=2504;DP=20350;EAS_AF=0.1994;AMR_AF=0.0202;AFR_AF=0.0053;EUR_AF=0.0875;SAS_AF=0.0573;AA=t|||;VT=SNP
8	4496324	rs11993465	T	C	100	PASS	AC=391;AF=0.0780751;AN=5008;NS=2504;DP=20479;EAS_AF=0.1052;AMR_AF=0.0389;AFR_AF=0.1051;EUR_AF=0.0557;SAS_AF=0.0644;AA=T|||;VT=SNP
8	4496463	rs2617009	T	C	100	PASS	AC=4338;AF=0.866214;AN=5008;NS=2504;DP=19459;EAS_AF=0.8125;AMR_AF=0.8372;AFR_AF=0.9811;EUR_AF=0.7565;SAS_AF=0.8998;AA=t|||;VT=SNP
8	4497184	rs73659182	G	C	100	PASS	AC=715;AF=0.142772;AN=5008;NS=2504;DP=16792;EAS_AF=0.1052;AMR_AF=0.0807;AFR_AF=0.2882;EUR_AF=0.0666;SAS_AF=0.1074;AA=G|||;VT=SNP
8	4497232	rs76260382	A	T	100	PASS	AC=255;AF=0.0509185;AN=5008;NS=2504;DP=15024;EAS_AF=0.1052;AMR_AF=0.0403;AFR_AF=0.0015;EUR_AF=0.0219;SAS_AF=0.0992;AA=A|||;VT=SNP
8	4497792	rs73659183	G	A	100	PASS	AC=593;AF=0.118411;AN=5008;NS=2504;DP=18480;EAS_AF=0.1062;AMR_AF=0.0576;AFR_AF=0.2496;EUR_AF=0.0229;SAS_AF=0.0951;AA=G|||;VT=SNP
8	4498109	rs4875373	G	T	100	PASS	AC=4211;AF=0.840855;AN=5008;NS=2504;DP=17479;EAS_AF=0.7827;AMR_AF=0.8199;AFR_AF=0.966;EUR_AF=0.7256;SAS_AF=0.865;AA=T|||;VT=SNP
8	4498741	rs77448767	C	A	100	PASS	AC=145;AF=0.0289537;AN=5008;NS=2504;DP=17029;EAS_AF=0.0198;AMR_AF=0.0187;AFR_AF=0.0061;EUR_AF=0.0775;SAS_AF=0.0266;AA=C|||;VT=SNP
8	4499026	rs77009235	C	T	100	PASS	AC=249;AF=0.0497204;AN=5008;NS=2504;DP=20529;EAS_AF=0.1032;AMR_AF=0.0115;AFR_AF=0.0295;EUR_AF=0.0398;SAS_AF=0.0593;AA=c|||;VT=SNP
8	4500036	rs2725007	C	T	100	PASS	AC=3970;AF=0.792732;AN=5008;NS=2504;DP=17685;EAS_AF=0.7738;AMR_AF=0.8458;AFR_AF=0.8578;EUR_AF=0.66;SAS_AF=0.8231;AA=C|||;VT=SNP
8	4500949	rs2725006	C	A	100	PASS	AC=3424;AF=0.683706;AN=5008;NS=2504;DP=14238;EAS_AF=0.6597;AMR_AF=0.755;AFR_AF=0.6218;EUR_AF=0.6441;SAS_AF=0.7822;AA=A|||;VT=SNP
8	4501105	rs2617047	T	A	100	PASS	AC=2839;AF=0.566893;AN=5008;NS=2504;DP=13405;EAS_AF=0.4365;AMR_AF=0.6974;AFR_AF=0.4962;EUR_AF=0.5736;SAS_AF=0.6973;AA=T|||;VT=SNP
8	4501278	rs7009980	G	T	100	PASS	AC=822;AF=0.164137;AN=5008;NS=2504;DP=15444;EAS_AF=0.3333;AMR_AF=0.0591;AFR_AF=0.1959;EUR_AF=0.0427;SAS_AF=0.1462;AA=T|||;VT=SNP
8	4501563	rs7001148	T	C	100	PASS	AC=400;AF=0.0798722;AN=5008;NS=2504;DP=17970;EAS_AF=0.125;AMR_AF=0.0245;AFR_AF=0.0817;EUR_AF=0.0348;SAS_AF=0.1166;AA=T|||;VT=SNP
8	4501691	rs7014444	G	C	100	PASS	AC=393;AF=0.0784744;AN=5008;NS=2504;DP=17952;EAS_AF=0.1121;AMR_AF=0.0245;AFR_AF=0.0915;EUR_AF=0.0318;SAS_AF=0.1125;AA=G|||;VT=SNP
8	4501823	rs2169740	C	G	100	PASS	AC=3018;AF=0.602636;AN=5008;NS=2504;DP=18951;EAS_AF=0.5615;AMR_AF=0.7017;AFR_AF=0.5166;EUR_AF=0.6213;SAS_AF=0.6718;AA=C|||;VT=SNP
8	4501890	rs1531532	A	G	100	PASS	AC=3018;AF=0.602636;AN=5008;NS=2504;DP=21207;EAS_AF=0.5615;AMR_AF=0.7032;AFR_AF=0.5061;EUR_AF=0.6223;SAS_AF=0.684;AA=A|||;VT=SNP
8	4502486	rs1038062	T	C	100	PASS	AC=3489;AF=0.696685;AN=5008;NS=2504;DP=18986;EAS_AF=0.6726;AMR_AF=0.7478;AFR_AF=0.6437;EUR_AF=0.6581;SAS_AF=0.7965;AA=T|||;VT=SNP
8	4502531	rs1038061	A	G	100	PASS	AC=3080;AF=0.615016;AN=5008;NS=2504;DP=19377;EAS_AF=0.5655;AMR_AF=0.7104;AFR_AF=0.5446;EUR_AF=0.6243;SAS_AF=0.684;AA=A|||;VT=SNP
8	4502870	rs1038060	C	G	100	PASS	AC=3056;AF=0.610224;AN=5008;NS=2504;DP=17701;EAS_AF=0.5526;AMR_AF=0.7133;AFR_AF=0.5318;EUR_AF=0.6272;SAS_AF=0.6851;AA=C|||;VT=SNP
8	4502911	rs1038059	G	A	100	PASS	AC=3274;AF=0.653754;AN=5008;NS=2504;DP=15427;EAS_AF=0.5754;AMR_AF=0.7205;AFR_AF=0.6142;EUR_AF=0.6481;SAS_AF=0.7464;AA=A|||;VT=SNP
8	4503347	rs2617045	C	T	100	PASS	AC=3075;AF=0.614018;AN=5008;NS=2504;DP=17903;EAS_AF=0.5635;AMR_AF=0.7118;AFR_AF=0.5424;EUR_AF=0.6213;SAS_AF=0.6861;AA=T|||;VT=SNP
8	4503462	rs2617044	T	G	100	PASS	AC=3114;AF=0.621805;AN=5008;NS=2504;DP=17806;EAS_AF=0.5962;AMR_AF=0.7133;AFR_AF=0.5446;EUR_AF=0.6233;SAS_AF=0.6861;AA=T|||;VT=SNP
8	4503828	rs7841173	T	C	100	PASS	AC=1077;AF=0.215056;AN=5008;NS=2504;DP=17033;EAS_AF=0.2262;AMR_AF=0.0908;AFR_AF=0.4402;EUR_AF=0.0497;SAS_AF=0.1575;AA=T|||;VT=SNP
8	4503915	rs2725004	G	A	100	PASS	AC=3027;AF=0.604433;AN=5008;NS=2504;DP=15969;EAS_AF=0.5655;AMR_AF=0.7061;AFR_AF=0.5401;EUR_AF=0.6093;SAS_AF=0.6544;AA=G|||;VT=SNP
8	4504218	rs2725003	A	C	100	PASS	AC=3649;AF=0.728634;AN=5008;NS=2504;DP=17650;EAS_AF=0.6944;AMR_AF=0.7824;AFR_AF=0.7057;EUR_AF=0.671;SAS_AF=0.816;AA=A|||;VT=SNP
8	4504451	rs2725002	A	G	100	PASS	AC=3200;AF=0.638978;AN=5008;NS=2504;DP=15229;EAS_AF=0.5694;AMR_AF=0.7622;AFR_AF=0.5711;EUR_AF=0.6461;SAS_AF=0.7076;AA=A|||;VT=SNP
8	4504492	rs2617043	T	A	100	PASS	AC=3074;AF=0.613818;AN=5008;NS=2504;DP=13890;EAS_AF=0.5565;AMR_AF=0.732;AFR_AF=0.5461;EUR_AF=0.6193;SAS_AF=0.6748;AA=T|||;VT=SNP
8	4504531	rs11984453	G	A	100	PASS	AC=372;AF=0.0742812;AN=5008;NS=2504;DP=15037;EAS_AF=0.0327;AMR_AF=0.0447;AFR_AF=0.0378;EUR_AF=0.0765;SAS_AF=0.1851;AA=G|||;VT=SNP
8	4504591	rs2617042	G	A	100	PASS	AC=3926;AF=0.783946;AN=5008;NS=2504;DP=14315;EAS_AF=0.7788;AMR_AF=0.7853;AFR_AF=0.8502;EUR_AF=0.66;SAS_AF=0.8262;AA=A|||;VT=SNP
8	4504717	rs2617041	C	G	100	PASS	AC=4359;AF=0.870407;AN=5008;NS=2504;DP=12752;EAS_AF=0.8036;AMR_AF=0.8602;AFR_AF=0.9871;EUR_AF=0.7724;SAS_AF=0.8896;AA=G|||;VT=SNP
8	4504740	rs117330820	G	A	100	PASS	AC=201;AF=0.0401358;AN=5008;NS=2504;DP=11405;EAS_AF=0.0327;AMR_AF=0.0144;AFR_AF=0.0008;EUR_AF=0.0487;SAS_AF=0.1104;AA=G|||;VT=SNP
8	4505477	rs141293598	G	T	100	PASS	AC=120;AF=0.0239617;AN=5008;NS=2504;DP=19412;EAS_AF=0.0139;AMR_AF=0.0043;AFR_AF=0.0219;EUR_AF=0.0258;SAS_AF=0.0491;AA=G|||;VT=SNP
8	4505539	rs12156349	T	C	100	PASS	AC=1623;AF=0.324081;AN=5008;NS=2504;DP=19772;EAS_AF=0.4315;AMR_AF=0.4524;AFR_AF=0.2587;EUR_AF=0.1988;SAS_AF=0.3395;AA=T|||;VT=SNP
8	4505570	rs2725001	T	C	100	PASS	AC=2804;AF=0.559904;AN=5008;NS=2504;DP=20122;EAS_AF=0.5486;AMR_AF=0.696;AFR_AF=0.5121;EUR_AF=0.5686;SAS_AF=0.5307;AA=T|||;VT=SNP
8	4505914	rs10094093	C	T	100	PASS	AC=1570;AF=0.313498;AN=5008;NS=2504;DP=18872;EAS_AF=0.3988;AMR_AF=0.4524;AFR_AF=0.2458;EUR_AF=0.1988;SAS_AF=0.3364;AA=C|||;VT=SNP
8	4506266	rs2725000	T	C	100	PASS	AC=2993;AF=0.597644;AN=5008;NS=2504;DP=19930;EAS_AF=0.5605;AMR_AF=0.7277;AFR_AF=0.5893;EUR_AF=0.5895;SAS_AF=0.5634;AA=T|||;VT=SNP
8	4506278	rs76070001	C	T	100	PASS	AC=122;AF=0.024361;AN=5008;NS=2504;DP=19358;EAS_AF=0.0139;AMR_AF=0.0043;AFR_AF=0.0234;EUR_AF=0.0258;SAS_AF=0.0491;AA=C|||;VT=SNP
8	4506696	rs2724999	G	C	100	PASS	AC=2985;AF=0.596046;AN=5008;NS=2504;DP=17519;EAS_AF=0.5625;AMR_AF=0.7205;AFR_AF=0.5537;EUR_AF=0.5944;SAS_AF=0.6012;AA=G|||;VT=SNP
8	4506919	rs2724998	C	T	100	PASS	AC=3443;AF=0.6875;AN=5008;NS=2504;DP=18066;EAS_AF=0.7341;AMR_AF=0.7421;AFR_AF=0.7239;EUR_AF=0.5984;SAS_AF=0.6431;AA=T|||;VT=SNP
8	4506957	rs2724997	A	G	100	PASS	AC=2777;AF=0.554513;AN=5008;NS=2504;DP=17062;EAS_AF=0.5575;AMR_AF=0.6902;AFR_AF=0.4887;EUR_AF=0.5656;SAS_AF=0.5327;AA=A|||;VT=SNP
8	4507076	rs2724996	T	C	100	PASS	AC=2824;AF=0.563898;AN=5008;NS=2504;DP=16180;EAS_AF=0.5585;AMR_AF=0.6931;AFR_AF=0.5182;EUR_AF=0.5696;SAS_AF=0.5337;AA=T|||;VT=SNP
8	4507164	rs117051888	A	T	100	PASS	AC=123;AF=0.0245607;AN=5008;NS=2504;DP=16742;EAS_AF=0.0139;AMR_AF=0.0058;AFR_AF=0.0234;EUR_AF=0.0258;SAS_AF=0.0491;AA=A|||;VT=SNP
8	4507224	rs2724995	C	T	100	PASS	AC=4338;AF=0.866214;AN=5008;NS=2504;DP=17472;EAS_AF=0.7808;AMR_AF=0.8588;AFR_AF=0.9871;EUR_AF=0.7813;SAS_AF=0.8834;AA=T|||;VT=SNP
8	4507234	rs2617037	T	C	100	PASS	AC=2823;AF=0.563698;AN=5008;NS=2504;DP=17769;EAS_AF=0.5585;AMR_AF=0.6945;AFR_AF=0.5166;EUR_AF=0.5696;SAS_AF=0.5337;AA=T|||;VT=SNP
8	4507306	rs73509029	T	C	100	PASS	AC=398;AF=0.0794728;AN=5008;NS=2504;DP=17886;EAS_AF=0.0754;AMR_AF=0.0173;AFR_AF=0.1437;EUR_AF=0.0258;SAS_AF=0.0961;AA=T|||;VT=SNP
8	4507564	rs10503269	C	T	100	PASS	AC=453;AF=0.0904553;AN=5008;NS=2504;DP=16742;EAS_AF=0.003;AMR_AF=0.1499;AFR_AF=0.025;EUR_AF=0.2177;SAS_AF=0.0961;AA=C|||;VT=SNP
8	4508067	rs10102117	C	T	100	PASS	AC=3483;AF=0.695487;AN=5008;NS=2504;DP=14650;EAS_AF=0.7331;AMR_AF=0.7464;AFR_AF=0.767;EUR_AF=0.5994;SAS_AF=0.6227;AA=T|||;VT=SNP
8	4508159	rs10102231	C	T	100	PASS	AC=1579;AF=0.315296;AN=5008;NS=2504;DP=14224;EAS_AF=0.4296;AMR_AF=0.4625;AFR_AF=0.2375;EUR_AF=0.2087;SAS_AF=0.3078;AA=C|||;VT=SNP
8	4508500	rs899143	G	T	100	PASS	AC=2971;AF=0.593251;AN=5008;NS=2504;DP=16877;EAS_AF=0.6181;AMR_AF=0.7104;AFR_AF=0.5741;EUR_AF=0.5656;SAS_AF=0.5389;AA=T|||;VT=SNP
8	4508675	rs80295394	C	A	100	PASS	AC=209;AF=0.0417332;AN=5008;NS=2504;DP=17629;EAS_AF=0.0853;AMR_AF=0.0043;AFR_AF=0.0015;EUR_AF=0.0258;SAS_AF=0.0941;AA=C|||;VT=SNP
8	4508703	rs899144	A	G	100	PASS	AC=2830;AF=0.565096;AN=5008;NS=2504;DP=17814;EAS_AF=0.5129;AMR_AF=0.7075;AFR_AF=0.5144;EUR_AF=0.5885;SAS_AF=0.5624;AA=A|||;VT=SNP
8	4508910	rs7465218	C	G	100	PASS	AC=1568;AF=0.313099;AN=5008;NS=2504;DP=16417;EAS_AF=0.3919;AMR_AF=0.4438;AFR_AF=0.2194;EUR_AF=0.1988;SAS_AF=0.3834;AA=C|||;VT=SNP
8	4508991	rs2617035	G	T	100	PASS	AC=2897;AF=0.578474;AN=5008;NS=2504;DP=16407;EAS_AF=0.5129;AMR_AF=0.7017;AFR_AF=0.5877;EUR_AF=0.5646;SAS_AF=0.5603;AA=G|||;VT=SNP
8	4509061	rs978440	G	C	100	PASS	AC=3789;AF=0.756589;AN=5008;NS=2504;DP=16796;EAS_AF=0.7391;AMR_AF=0.7637;AFR_AF=0.9539;EUR_AF=0.5934;SAS_AF=0.6708;AA=g|||;VT=SNP
8	4509255	rs1478261	A	G	100	PASS	AC=1228;AF=0.245208;AN=5008;NS=2504;DP=17590;EAS_AF=0.122;AMR_AF=0.2507;AFR_AF=0.2806;EUR_AF=0.3668;SAS_AF=0.1953;AA=A|||;VT=SNP
8	4509863	rs12115069	C	T	100	PASS	AC=504;AF=0.100639;AN=5008;NS=2504;DP=18149;EAS_AF=0.1865;AMR_AF=0.0418;AFR_AF=0.1104;EUR_AF=0.0318;SAS_AF=0.1115;AA=T|||;VT=SNP
8	4510017	rs12115079	C	G	100	PASS	AC=298;AF=0.0595048;AN=5008;NS=2504;DP=15963;EAS_AF=0.0853;AMR_AF=0.0115;AFR_AF=0.0635;EUR_AF=0.0258;SAS_AF=0.0961;AA=C|||;VT=SNP
8	4510146	rs2617034	C	A	100	PASS	AC=2770;AF=0.553115;AN=5008;NS=2504;DP=16144;EAS_AF=0.5437;AMR_AF=0.6844;AFR_AF=0.4849;EUR_AF=0.5457;SAS_AF=0.5695;AA=C|||;VT=SNP
8	4510670	rs2725074	C	A	100	PASS	AC=3005;AF=0.60004;AN=5008;NS=2504;DP=18591;EAS_AF=0.7312;AMR_AF=0.6816;AFR_AF=0.5408;EUR_AF=0.5099;SAS_AF=0.5798;AA=A|||;VT=SNP
8	4511041	rs2617032	A	G	100	PASS	AC=3336;AF=0.666134;AN=5008;NS=2504;DP=18069;EAS_AF=0.5169;AMR_AF=0.755;AFR_AF=0.8374;EUR_AF=0.5934;SAS_AF=0.6002;AA=G|||;VT=SNP
8	4511452	rs12543670	A	G	100	PASS	AC=1904;AF=0.380192;AN=5008;NS=2504;DP=17774;EAS_AF=0.4345;AMR_AF=0.4784;AFR_AF=0.4138;EUR_AF=0.2207;SAS_AF=0.3732;AA=A|||;VT=SNP
8	4511604	rs13265173	T	C	100	PASS	AC=1095;AF=0.21865;AN=5008;NS=2504;DP=17976;EAS_AF=0.0823;AMR_AF=0.2277;AFR_AF=0.2375;EUR_AF=0.34;SAS_AF=0.2025;AA=T|||;VT=SNP
8	4511607	rs12544766	T	C	100	PASS	AC=2202;AF=0.439696;AN=5008;NS=2504;DP=17931;EAS_AF=0.4712;AMR_AF=0.5144;AFR_AF=0.5794;EUR_AF=0.2346;SAS_AF=0.3763;AA=T|||;VT=SNP
8	4511716	rs2617031	G	C	100	PASS	AC=3194;AF=0.63778;AN=5008;NS=2504;DP=20108;EAS_AF=0.625;AMR_AF=0.7089;AFR_AF=0.6778;EUR_AF=0.5626;SAS_AF=0.6237;AA=C|||;VT=SNP
8	4512025	rs75451978	C	T	100	PASS	AC=250;AF=0.0499201;AN=5008;NS=2504;DP=18461;EAS_AF=0.0873;AMR_AF=0.0058;AFR_AF=0.028;EUR_AF=0.0258;SAS_AF=0.0971;AA=C|||;VT=SNP
8	4512135	rs2617030	A	G	100	PASS	AC=1553;AF=0.310104;AN=5008;NS=2504;DP=17670;EAS_AF=0.0833;AMR_AF=0.2767;AFR_AF=0.534;EUR_AF=0.3618;SAS_AF=0.2117;AA=A|||;VT=SNP
8	4512595	rs17070990	T	C	100	PASS	AC=289;AF=0.0577077;AN=5008;NS=2504;DP=14896;EAS_AF=0.12;AMR_AF=0.0101;AFR_AF=0.0272;EUR_AF=0.0268;SAS_AF=0.1002;AA=T|||;VT=SNP
8	4512873	rs10108351	G	C	100	PASS	AC=3449;AF=0.688698;AN=5008;NS=2504;DP=16936;EAS_AF=0.62;AMR_AF=0.7594;AFR_AF=0.8911;EUR_AF=0.5398;SAS_AF=0.589;AA=C|||;VT=SNP
8	4512977	rs115759661	T	G	100	PASS	AC=232;AF=0.0463259;AN=5008;NS=2504;DP=18678;EAS_AF=0.1042;AMR_AF=0.0447;AFR_AF=0.0424;EUR_AF=0.0189;SAS_AF=0.0215;AA=T|||;VT=SNP
8	4513688	rs2045867	G	C	100	PASS	AC=2876;AF=0.574281;AN=5008;NS=2504;DP=21195;EAS_AF=0.5109;AMR_AF=0.7104;AFR_AF=0.5401;EUR_AF=0.5706;SAS_AF=0.593;AA=G|||;VT=SNP
8	4514076	rs1351105	T	C	100	PASS	AC=3634;AF=0.725639;AN=5008;NS=2504;DP=19766;EAS_AF=0.6329;AMR_AF=0.7579;AFR_AF=0.8858;EUR_AF=0.6014;SAS_AF=0.7096;AA=T|||;VT=SNP
8	4514097	rs76313501	T	C	100	PASS	AC=291;AF=0.058107;AN=5008;NS=2504;DP=19598;EAS_AF=0.122;AMR_AF=0.0101;AFR_AF=0.0272;EUR_AF=0.0268;SAS_AF=0.1002;AA=T|||;VT=SNP
8	4514496	rs75031016	G	A	100	PASS	AC=254;AF=0.0507188;AN=5008;NS=2504;DP=17580;EAS_AF=0.0903;AMR_AF=0.0101;AFR_AF=0.0272;EUR_AF=0.0268;SAS_AF=0.0951;AA=G|||;VT=SNP
8	4514626	rs77562707	C	G	100	PASS	AC=131;AF=0.0261581;AN=5008;NS=2504;DP=18376;EAS_AF=0.0139;AMR_AF=0.0058;AFR_AF=0.0265;EUR_AF=0.0258;SAS_AF=0.0532;AA=C|||;VT=SNP
8	4514877	rs79613268	T	G	100	PASS	AC=286;AF=0.0571086;AN=5008;NS=2504;DP=16128;EAS_AF=0.121;AMR_AF=0.0101;AFR_AF=0.0272;EUR_AF=0.0268;SAS_AF=0.0961;AA=T|||;VT=SNP
8	4515063	rs79600374	C	A	100	PASS	AC=316;AF=0.063099;AN=5008;NS=2504;DP=14655;EAS_AF=0.0317;AMR_AF=0.0418;AFR_AF=0.0023;EUR_AF=0.0775;SAS_AF=0.1779;AA=C|||;VT=SNP
8	4515098	rs2617029	A	G	100	PASS	AC=2790;AF=0.557109;AN=5008;NS=2504;DP=14711;EAS_AF=0.5427;AMR_AF=0.7104;AFR_AF=0.5045;EUR_AF=0.5696;SAS_AF=0.5215;AA=A|||;VT=SNP
8	4515188	rs78200477	C	G	100	PASS	AC=280;AF=0.0559105;AN=5008;NS=2504;DP=14331;EAS_AF=0.121;AMR_AF=0.0058;AFR_AF=0.0265;EUR_AF=0.0249;SAS_AF=0.0961;AA=C|||;VT=SNP
8	4515416	rs2126874	A	T	100	PASS	AC=3663;AF=0.73143;AN=5008;NS=2504;DP=15104;EAS_AF=0.7312;AMR_AF=0.7493;AFR_AF=0.9622;EUR_AF=0.5398;SAS_AF=0.6043;AA=T|||;VT=SNP
8	4515871	rs79624068	C	G	100	PASS	AC=276;AF=0.0551118;AN=5008;NS=2504;DP=14212;EAS_AF=0.12;AMR_AF=0.0058;AFR_AF=0.0234;EUR_AF=0.0258;SAS_AF=0.0961;AA=C|||;VT=SNP
8	4515882	rs11997866	T	G	100	PASS	AC=757;AF=0.151158;AN=5008;NS=2504;DP=14145;EAS_AF=0.2232;AMR_AF=0.049;AFR_AF=0.2678;EUR_AF=0.0288;SAS_AF=0.1176;AA=T|||;VT=SNP
8	4515986	rs78517151	C	T	100	PASS	AC=281;AF=0.0561102;AN=5008;NS=2504;DP=14770;EAS_AF=0.121;AMR_AF=0.0058;AFR_AF=0.0272;EUR_AF=0.0258;SAS_AF=0.0951;AA=T|||;VT=SNP
8	4516070	rs10092354	G	C	100	PASS	AC=2691;AF=0.53734;AN=5008;NS=2504;DP=16044;EAS_AF=0.5099;AMR_AF=0.6801;AFR_AF=0.4977;EUR_AF=0.5109;SAS_AF=0.545;AA=G|||;VT=SNP
8	4516131	rs2126876	G	A	100	PASS	AC=3661;AF=0.73103;AN=5008;NS=2504;DP=16540;EAS_AF=0.7312;AMR_AF=0.7493;AFR_AF=0.9614;EUR_AF=0.5388;SAS_AF=0.6043;AA=A|||;VT=SNP
8	4516288	rs80202519	A	G	100	PASS	AC=607;AF=0.121206;AN=5008;NS=2504;DP=15958;EAS_AF=0.2222;AMR_AF=0.0461;AFR_AF=0.1619;EUR_AF=0.0298;SAS_AF=0.1094;AA=A|||;VT=SNP
8	4516350	rs75422122	T	C	100	PASS	AC=271;AF=0.0541134;AN=5008;NS=2504;DP=16837;EAS_AF=0.123;AMR_AF=0.0101;AFR_AF=0.0151;EUR_AF=0.0268;SAS_AF=0.0951;AA=T|||;VT=SNP
8	4516402	rs79856319	T	C	100	PASS	AC=287;AF=0.0573083;AN=5008;NS=2504;DP=16757;EAS_AF=0.122;AMR_AF=0.0101;AFR_AF=0.0272;EUR_AF=0.0278;SAS_AF=0.0951;AA=T|||;VT=SNP
8	4516445	rs12681845	A	G	100	PASS	AC=595;AF=0.11881;AN=5008;NS=2504;DP=17138;EAS_AF=0.2222;AMR_AF=0.0461;AFR_AF=0.1536;EUR_AF=0.0298;SAS_AF=0.1084;AA=A|||;VT=SNP
8	4516591	rs12675498	G	A	100	PASS	AC=691;AF=0.137979;AN=5008;NS=2504;DP=17205;EAS_AF=0.2232;AMR_AF=0.0533;AFR_AF=0.2156;EUR_AF=0.0298;SAS_AF=0.1166;AA=A|||;VT=SNP
8	4516917	rs11136760	C	T	100	PASS	AC=687;AF=0.137181;AN=5008;NS=2504;DP=18481;EAS_AF=0.2222;AMR_AF=0.0533;AFR_AF=0.2133;EUR_AF=0.0298;SAS_AF=0.1166;AA=T|||;VT=SNP
8	4516997	rs76120552	C	G	100	PASS	AC=279;AF=0.0557109;AN=5008;NS=2504;DP=18193;EAS_AF=0.12;AMR_AF=0.0058;AFR_AF=0.0265;EUR_AF=0.0258;SAS_AF=0.0951;AA=C|||;VT=SNP
8	4517017	rs74506068	G	C	100	PASS	AC=280;AF=0.0559105;AN=5008;NS=2504;DP=17676;EAS_AF=0.12;AMR_AF=0.0101;AFR_AF=0.0242;EUR_AF=0.0268;SAS_AF=0.0951;AA=G|||;VT=SNP
8	4517072	rs2617028	A	T	100	PASS	AC=3312;AF=0.661342;AN=5008;NS=2504;DP=16189;EAS_AF=0.7381;AMR_AF=0.7176;AFR_AF=0.7103;EUR_AF=0.5348;SAS_AF=0.6063;AA=T|||;VT=SNP
8	4517313	rs10096775	G	C	100	PASS	AC=1543;AF=0.308107;AN=5008;NS=2504;DP=14324;EAS_AF=0.3919;AMR_AF=0.4553;AFR_AF=0.2564;EUR_AF=0.1968;SAS_AF=0.3016;AA=G|||;VT=SNP
8	4517442	rs2617027	C	T	100	PASS	AC=2881;AF=0.57528;AN=5008;NS=2504;DP=14496;EAS_AF=0.6091;AMR_AF=0.7176;AFR_AF=0.5113;EUR_AF=0.5616;SAS_AF=0.5399;AA=T|||;VT=SNP
8	4517490	rs75873973	T	C	100	PASS	AC=303;AF=0.0605032;AN=5008;NS=2504;DP=13535;EAS_AF=0.131;AMR_AF=0.0101;AFR_AF=0.0333;EUR_AF=0.0268;SAS_AF=0.0951;AA=T|||;VT=SNP
8	4517817	rs2617026	C	T	100	PASS	AC=2685;AF=0.536142;AN=5008;NS=2504;DP=14796;EAS_AF=0.5179;AMR_AF=0.6916;AFR_AF=0.4675;EUR_AF=0.5547;SAS_AF=0.5184;AA=T|||;VT=SNP
8	4518139	rs73509086	T	G	100	PASS	AC=1077;AF=0.215056;AN=5008;NS=2504;DP=13277;EAS_AF=0.2827;AMR_AF=0.0764;AFR_AF=0.4395;EUR_AF=0.0338;SAS_AF=0.1268;AA=T|||;VT=SNP
8	4518456	rs12541342	A	G	100	PASS	AC=1663;AF=0.332069;AN=5008;NS=2504;DP=17864;EAS_AF=0.4018;AMR_AF=0.4654;AFR_AF=0.2617;EUR_AF=0.2256;SAS_AF=0.3701;AA=A|||;VT=SNP
8	4518591	rs78665884	T	C	100	PASS	AC=575;AF=0.114816;AN=5008;NS=2504;DP=18675;EAS_AF=0.1319;AMR_AF=0.0245;AFR_AF=0.2254;EUR_AF=0.0268;SAS_AF=0.1022;AA=T|||;VT=SNP
8	4518707	rs2126877	C	T	100	PASS	AC=596;AF=0.11901;AN=5008;NS=2504;DP=18603;EAS_AF=0.131;AMR_AF=0.0245;AFR_AF=0.2413;EUR_AF=0.0288;SAS_AF=0.1012;AA=T|||;VT=SNP
8	4518943	rs77866947	A	G	100	PASS	AC=742;AF=0.148163;AN=5008;NS=2504;DP=18459;EAS_AF=0.2312;AMR_AF=0.0447;AFR_AF=0.2526;EUR_AF=0.0318;SAS_AF=0.1145;AA=A|||;VT=SNP
8	4518957	rs78744529	G	T	100	PASS	AC=657;AF=0.13119;AN=5008;NS=2504;DP=18312;EAS_AF=0.2242;AMR_AF=0.0389;AFR_AF=0.1997;EUR_AF=0.0298;SAS_AF=0.1125;AA=G|||;VT=SNP
8	4518980	rs2724959	C	G	100	PASS	AC=2781;AF=0.555312;AN=5008;NS=2504;DP=18693;EAS_AF=0.5208;AMR_AF=0.7032;AFR_AF=0.5212;EUR_AF=0.5557;SAS_AF=0.5317;AA=C|||;VT=SNP
8	4519024	rs78455034	C	T	100	PASS	AC=280;AF=0.0559105;AN=5008;NS=2504;DP=18327;EAS_AF=0.126;AMR_AF=0.0058;AFR_AF=0.0234;EUR_AF=0.0258;SAS_AF=0.0941;AA=C|||;VT=SNP
8	4519294	rs76206670	A	T	100	PASS	AC=337;AF=0.0672923;AN=5008;NS=2504;DP=18405;EAS_AF=0.1617;AMR_AF=0.0058;AFR_AF=0.0386;EUR_AF=0.0258;SAS_AF=0.0951;AA=A|||;VT=SNP
8	4519743	rs79125892	C	T	100	PASS	AC=305;AF=0.0609026;AN=5008;NS=2504;DP=14704;EAS_AF=0.0308;AMR_AF=0.0331;AFR_AF=0.0015;EUR_AF=0.0666;SAS_AF=0.1861;AA=C|||;VT=SNP
8	4519946	rs2724962	G	A	100	PASS	AC=3202;AF=0.639377;AN=5008;NS=2504;DP=15478;EAS_AF=0.7391;AMR_AF=0.7176;AFR_AF=0.6672;EUR_AF=0.5258;SAS_AF=0.5603;AA=A|||;VT=SNP
8	4520179	rs7465653	C	T	100	PASS	AC=309;AF=0.0617013;AN=5008;NS=2504;DP=19433;EAS_AF=0.124;AMR_AF=0.0101;AFR_AF=0.0461;EUR_AF=0.0258;SAS_AF=0.092;AA=T|||;VT=SNP
8	4520557	rs1478277	C	G	100	PASS	AC=782;AF=0.15615;AN=5008;NS=2504;DP=20035;EAS_AF=0.2599;AMR_AF=0.0648;AFR_AF=0.2005;EUR_AF=0.0775;SAS_AF=0.135;AA=C|||;VT=SNP
8	4520629	rs4430116	A	T	100	PASS	AC=263;AF=0.052516;AN=5008;NS=2504;DP=18286;EAS_AF=0.127;AMR_AF=0.0101;AFR_AF=0.0023;EUR_AF=0.0268;SAS_AF=0.1002;AA=A|||;VT=SNP
8	4521410	rs74453707	T	G	100	PASS	AC=331;AF=0.0660942;AN=5008;NS=2504;DP=19229;EAS_AF=0.1319;AMR_AF=0.0101;AFR_AF=0.0484;EUR_AF=0.0268;SAS_AF=0.1022;AA=T|||;VT=SNP
8	4521513	rs17070996	T	C	100	PASS	AC=823;AF=0.164337;AN=5008;NS=2504;DP=17729;EAS_AF=0.2302;AMR_AF=0.0764;AFR_AF=0.2421;EUR_AF=0.0845;SAS_AF=0.136;AA=T|||;VT=SNP
8	4521791	rs17071000	G	C	100	PASS	AC=239;AF=0.0477236;AN=5008;NS=2504;DP=17999;EAS_AF=0.0972;AMR_AF=0.0447;AFR_AF=0.0242;EUR_AF=0.0487;SAS_AF=0.0297;AA=G|||;VT=SNP
8	4522092	rs74897338	G	T	100	PASS	AC=751;AF=0.14996;AN=5008;NS=2504;DP=15080;EAS_AF=0.2083;AMR_AF=0.0591;AFR_AF=0.2201;EUR_AF=0.0765;SAS_AF=0.135;AA=T|||;VT=SNP
8	4522427	rs78960794	A	C	100	PASS	AC=318;AF=0.0634984;AN=5008;NS=2504;DP=13665;EAS_AF=0.13;AMR_AF=0.0101;AFR_AF=0.0416;EUR_AF=0.0268;SAS_AF=0.1002;AA=A|||;VT=SNP
8	4522871	rs76993054	T	C	100	PASS	AC=313;AF=0.0625;AN=5008;NS=2504;DP=19838;EAS_AF=0.126;AMR_AF=0.0058;AFR_AF=0.0469;EUR_AF=0.0258;SAS_AF=0.0961;AA=t|||;VT=SNP
8	4523167	rs77433377	G	A	100	PASS	AC=502;AF=0.10024;AN=5008;NS=2504;DP=20663;EAS_AF=0.2093;AMR_AF=0.0461;AFR_AF=0.0582;EUR_AF=0.0636;SAS_AF=0.1207;AA=g|||;VT=SNP
8	4523401	rs2724963	C	G	100	PASS	AC=3603;AF=0.719449;AN=5008;NS=2504;DP=19705;EAS_AF=0.7401;AMR_AF=0.7536;AFR_AF=0.8722;EUR_AF=0.5706;SAS_AF=0.6207;AA=G|||;VT=SNP
8	4523438	rs75710649	A	G	100	PASS	AC=380;AF=0.0758786;AN=5008;NS=2504;DP=19075;EAS_AF=0.0913;AMR_AF=0.0519;AFR_AF=0.1271;EUR_AF=0.0517;SAS_AF=0.0327;AA=A|||;VT=SNP
8	4523483	rs2617022	G	A	100	PASS	AC=3295;AF=0.657947;AN=5008;NS=2504;DP=19751;EAS_AF=0.7391;AMR_AF=0.7233;AFR_AF=0.677;EUR_AF=0.5676;SAS_AF=0.5951;AA=A|||;VT=SNP
8	4523667	rs2617021	C	T	100	PASS	AC=3705;AF=0.739816;AN=5008;NS=2504;DP=19278;EAS_AF=0.7401;AMR_AF=0.755;AFR_AF=0.9123;EUR_AF=0.6034;SAS_AF=0.636;AA=T|||;VT=SNP
8	4523974	rs77295379	G	T	100	PASS	AC=228;AF=0.0455272;AN=5008;NS=2504;DP=16802;EAS_AF=0.0903;AMR_AF=0.0432;AFR_AF=0.0219;EUR_AF=0.0487;SAS_AF=0.0297;AA=G|||;VT=SNP
8	4524185	rs79145958	C	T	100	PASS	AC=215;AF=0.0429313;AN=5008;NS=2504;DP=16192;EAS_AF=0.0903;AMR_AF=0.0432;AFR_AF=0.0129;EUR_AF=0.0487;SAS_AF=0.0286;AA=C|||;VT=SNP
8	4524519	rs2724964	A	T	100	PASS	AC=4198;AF=0.838259;AN=5008;NS=2504;DP=14970;EAS_AF=0.7728;AMR_AF=0.8401;AFR_AF=0.9818;EUR_AF=0.7107;SAS_AF=0.8415;AA=T|||;VT=SNP
8	4524883	rs79023526	C	T	100	PASS	AC=393;AF=0.0784744;AN=5008;NS=2504;DP=16685;EAS_AF=0.0913;AMR_AF=0.0504;AFR_AF=0.1331;EUR_AF=0.0517;SAS_AF=0.0389;AA=T|||;VT=SNP
8	4525311	rs2466730	C	T	100	PASS	AC=3779;AF=0.754593;AN=5008;NS=2504;DP=16550;EAS_AF=0.7431;AMR_AF=0.7824;AFR_AF=0.879;EUR_AF=0.6581;SAS_AF=0.6779;AA=c|||;VT=SNP
8	4525378	rs6558897	A	T	100	PASS	AC=3228;AF=0.644569;AN=5008;NS=2504;DP=16767;EAS_AF=0.6528;AMR_AF=0.719;AFR_AF=0.6263;EUR_AF=0.6083;SAS_AF=0.6452;AA=T|||;VT=SNP
8	4525623	rs2447697	T	C	100	PASS	AC=3790;AF=0.756789;AN=5008;NS=2504;DP=15542;EAS_AF=0.7431;AMR_AF=0.7853;AFR_AF=0.8805;EUR_AF=0.659;SAS_AF=0.684;AA=C|||;VT=SNP
8	4525921	rs73510911	T	G	100	PASS	AC=729;AF=0.145567;AN=5008;NS=2504;DP=10220;EAS_AF=0.0923;AMR_AF=0.0764;AFR_AF=0.3737;EUR_AF=0.0527;SAS_AF=0.0368;AA=T|||;VT=SNP
8	4526349	rs1038058	T	C	100	PASS	AC=2896;AF=0.578275;AN=5008;NS=2504;DP=15189;EAS_AF=0.5704;AMR_AF=0.6657;AFR_AF=0.531;EUR_AF=0.5497;SAS_AF=0.6176;AA=T|||;VT=SNP
8	4527001	rs2725058	C	A	100	PASS	AC=3953;AF=0.789337;AN=5008;NS=2504;DP=17152;EAS_AF=0.745;AMR_AF=0.8098;AFR_AF=0.9191;EUR_AF=0.6829;SAS_AF=0.7546;AA=A|||;VT=SNP
8	4527217	rs2617020	C	T	100	PASS	AC=2552;AF=0.509585;AN=5008;NS=2504;DP=17702;EAS_AF=0.4841;AMR_AF=0.6196;AFR_AF=0.4781;EUR_AF=0.4662;SAS_AF=0.545;AA=C|||;VT=SNP
8	4527284	rs2725057	A	G	100	PASS	AC=4037;AF=0.80611;AN=5008;NS=2504;DP=17363;EAS_AF=0.749;AMR_AF=0.8127;AFR_AF=0.9713;EUR_AF=0.6859;SAS_AF=0.7607;AA=-|||;VT=SNP
8	4527398	rs2617019	G	A	100	PASS	AC=2723;AF=0.54373;AN=5008;NS=2504;DP=16659;EAS_AF=0.4861;AMR_AF=0.6599;AFR_AF=0.4758;EUR_AF=0.5457;SAS_AF=0.6104;AA=G|||;VT=SNP
8	4527867	rs12675274	C	T	100	PASS	AC=136;AF=0.0271565;AN=5008;NS=2504;DP=19024;EAS_AF=0.0248;AMR_AF=0.0144;AFR_AF=0.0015;EUR_AF=0.0199;SAS_AF=0.0808;AA=C|||;VT=SNP
8	4527868	rs77167802	G	A	100	PASS	AC=268;AF=0.0535144;AN=5008;NS=2504;DP=18984;EAS_AF=0.0933;AMR_AF=0.0504;AFR_AF=0.0477;EUR_AF=0.0467;SAS_AF=0.0297;AA=g|||;VT=SNP
8	4528195	rs79655078	T	G	100	PASS	AC=480;AF=0.0958466;AN=5008;NS=2504;DP=16368;EAS_AF=0.0317;AMR_AF=0.0677;AFR_AF=0.1573;EUR_AF=0.0437;SAS_AF=0.1524;AA=T|||;VT=SNP
8	4529945	rs1904119	T	C	100	PASS	AC=3973;AF=0.793331;AN=5008;NS=2504;DP=20169;EAS_AF=0.7579;AMR_AF=0.7882;AFR_AF=0.941;EUR_AF=0.667;SAS_AF=0.7638;AA=C|||;VT=SNP
8	4530007	rs2617018	T	G	100	PASS	AC=2850;AF=0.569089;AN=5008;NS=2504;DP=20202;EAS_AF=0.5486;AMR_AF=0.647;AFR_AF=0.5303;EUR_AF=0.5328;SAS_AF=0.6247;AA=T|||;VT=SNP
8	4530221	rs2617017	C	T	100	PASS	AC=3925;AF=0.783746;AN=5008;NS=2504;DP=24836;EAS_AF=0.753;AMR_AF=0.7853;AFR_AF=0.9607;EUR_AF=0.665;SAS_AF=0.6973;AA=T|||;VT=SNP
8	4530578	rs12680538	G	T	100	PASS	AC=363;AF=0.072484;AN=5008;NS=2504;DP=22700;EAS_AF=0.0952;AMR_AF=0.0548;AFR_AF=0.115;EUR_AF=0.0467;SAS_AF=0.0307;AA=G|||;VT=SNP
8	4530900	rs7826491	T	A	100	PASS	AC=3911;AF=0.78095;AN=5008;NS=2504;DP=18701;EAS_AF=0.754;AMR_AF=0.7767;AFR_AF=0.9372;EUR_AF=0.6481;SAS_AF=0.7372;AA=A|||;VT=SNP
8	4531025	rs13265740	T	C	100	PASS	AC=3696;AF=0.738019;AN=5008;NS=2504;DP=18224;EAS_AF=0.7282;AMR_AF=0.7767;AFR_AF=0.8366;EUR_AF=0.6064;SAS_AF=0.7229;AA=T|||;VT=SNP
8	4531224	rs76997521	C	T	100	PASS	AC=305;AF=0.0609026;AN=5008;NS=2504;DP=19261;EAS_AF=0.002;AMR_AF=0.0735;AFR_AF=0.0227;EUR_AF=0.1252;SAS_AF=0.0982;AA=C|||;VT=SNP
8	4531601	rs6558899	A	G	100	PASS	AC=587;AF=0.117212;AN=5008;NS=2504;DP=18372;EAS_AF=0.1002;AMR_AF=0.0735;AFR_AF=0.2746;EUR_AF=0.0467;SAS_AF=0.0256;AA=a|||;VT=SNP
8	4531830	rs7831338	T	C	100	PASS	AC=588;AF=0.117412;AN=5008;NS=2504;DP=21670;EAS_AF=0.1012;AMR_AF=0.072;AFR_AF=0.27;EUR_AF=0.0487;SAS_AF=0.0307;AA=T|||;VT=SNP
8	4531835	rs7843255	G	A	100	PASS	AC=577;AF=0.115216;AN=5008;NS=2504;DP=21798;EAS_AF=0.0992;AMR_AF=0.0706;AFR_AF=0.267;EUR_AF=0.0467;SAS_AF=0.0286;AA=G|||;VT=SNP
8	4532099	rs62484566	G	A	100	PASS	AC=700;AF=0.139776;AN=5008;NS=2504;DP=21319;EAS_AF=0.1726;AMR_AF=0.1196;AFR_AF=0.1505;EUR_AF=0.1302;SAS_AF=0.1155;AA=A|||;VT=SNP
8	4532759	rs2725017	C	A	100	PASS	AC=2551;AF=0.509385;AN=5008;NS=2504;DP=18973;EAS_AF=0.4831;AMR_AF=0.6124;AFR_AF=0.4576;EUR_AF=0.505;SAS_AF=0.5378;AA=C|||;VT=SNP
8	4533017	rs2725016	A	T	100	PASS	AC=3924;AF=0.783546;AN=5008;NS=2504;DP=17590;EAS_AF=0.753;AMR_AF=0.7954;AFR_AF=0.9644;EUR_AF=0.659;SAS_AF=0.6902;AA=T|||;VT=SNP
8	4533053	rs74855240	T	C	100	PASS	AC=316;AF=0.063099;AN=5008;NS=2504;DP=18560;EAS_AF=0.1002;AMR_AF=0.049;AFR_AF=0.0787;EUR_AF=0.0467;SAS_AF=0.0307;AA=T|||;VT=SNP
8	4533448	rs62484567	T	G	100	PASS	AC=461;AF=0.0920527;AN=5008;NS=2504;DP=19260;EAS_AF=0.1647;AMR_AF=0.0749;AFR_AF=0.0386;EUR_AF=0.0915;SAS_AF=0.1022;AA=t|||;VT=SNP
8	4535022	rs17071021	A	G	100	PASS	AC=466;AF=0.0930511;AN=5008;NS=2504;DP=14058;EAS_AF=0.1647;AMR_AF=0.072;AFR_AF=0.0507;EUR_AF=0.0885;SAS_AF=0.0961;AA=A|||;VT=SNP
8	4535508	rs62484568	G	C	100	PASS	AC=388;AF=0.077476;AN=5008;NS=2504;DP=15645;EAS_AF=0.1141;AMR_AF=0.0634;AFR_AF=0.0386;EUR_AF=0.0855;SAS_AF=0.0941;AA=G|||;VT=SNP
8	4535521	rs17071024	G	C	100	PASS	AC=456;AF=0.0910543;AN=5008;NS=2504;DP=15437;EAS_AF=0.1141;AMR_AF=0.0663;AFR_AF=0.0893;EUR_AF=0.0845;SAS_AF=0.0941;AA=A|||;VT=SNP
8	4535850	rs6558901	C	T	100	PASS	AC=3821;AF=0.762979;AN=5008;NS=2504;DP=14239;EAS_AF=0.748;AMR_AF=0.7767;AFR_AF=0.8646;EUR_AF=0.6481;SAS_AF=0.7495;AA=c|||;VT=SNP
8	4535923	rs62484570	A	C	100	PASS	AC=404;AF=0.0806709;AN=5008;NS=2504;DP=14442;EAS_AF=0.119;AMR_AF=0.0634;AFR_AF=0.0454;EUR_AF=0.0845;SAS_AF=0.0971;AA=A|||;VT=SNP
8	4536144	rs7816766	T	C	100	PASS	AC=2896;AF=0.578275;AN=5008;NS=2504;DP=17085;EAS_AF=0.5407;AMR_AF=0.6556;AFR_AF=0.621;EUR_AF=0.5139;SAS_AF=0.5706;AA=T|||;VT=SNP
8	4536253	rs17071029	G	A	100	PASS	AC=936;AF=0.186901;AN=5008;NS=2504;DP=17652;EAS_AF=0.2103;AMR_AF=0.121;AFR_AF=0.2466;EUR_AF=0.1372;SAS_AF=0.18;AA=A|||;VT=SNP
8	4536318	rs10092221	T	C	100	PASS	AC=3346;AF=0.668131;AN=5008;NS=2504;DP=18975;EAS_AF=0.6538;AMR_AF=0.719;AFR_AF=0.671;EUR_AF=0.5984;SAS_AF=0.7147;AA=T|||;VT=SNP
8	4536326	rs62484571	G	A	100	PASS	AC=366;AF=0.0730831;AN=5008;NS=2504;DP=19369;EAS_AF=0.0873;AMR_AF=0.0634;AFR_AF=0.0461;EUR_AF=0.0845;SAS_AF=0.09;AA=G|||;VT=SNP
8	4536817	rs11785502	G	C	100	PASS	AC=445;AF=0.0888578;AN=5008;NS=2504;DP=19116;EAS_AF=0.1538;AMR_AF=0.0648;AFR_AF=0.0461;EUR_AF=0.0905;SAS_AF=0.0951;AA=G|||;VT=SNP
8	4537260	rs7004127	G	A	100	PASS	AC=246;AF=0.0491214;AN=5008;NS=2504;DP=14373;EAS_AF=0.0288;AMR_AF=0.0403;AFR_AF=0.0038;EUR_AF=0.0736;SAS_AF=0.1125;AA=G|||;VT=SNP
8	4537395	rs720665	A	G	100	PASS	AC=2788;AF=0.556709;AN=5008;NS=2504;DP=13469;EAS_AF=0.5367;AMR_AF=0.6614;AFR_AF=0.5514;EUR_AF=0.5099;SAS_AF=0.5583;AA=A|||;VT=SNP
8	4537542	rs10282918	A	G	100	PASS	AC=2777;AF=0.554513;AN=5008;NS=2504;DP=14748;EAS_AF=0.5367;AMR_AF=0.6599;AFR_AF=0.5416;EUR_AF=0.5109;SAS_AF=0.5603;AA=A|||;VT=SNP
8	4537821	rs2724965	G	C	100	PASS	AC=3686;AF=0.736022;AN=5008;NS=2504;DP=18238;EAS_AF=0.6567;AMR_AF=0.7522;AFR_AF=0.8737;EUR_AF=0.5974;SAS_AF=0.7628;AA=C|||;VT=SNP
8	4537954	rs11786481	G	C	100	PASS	AC=410;AF=0.081869;AN=5008;NS=2504;DP=19251;EAS_AF=0.1062;AMR_AF=0.0634;AFR_AF=0.0651;EUR_AF=0.0835;SAS_AF=0.091;AA=T|||;VT=SNP
8	4538634	rs1382246	C	T	100	PASS	AC=3688;AF=0.736422;AN=5008;NS=2504;DP=20073;EAS_AF=0.75;AMR_AF=0.7421;AFR_AF=0.848;EUR_AF=0.5934;SAS_AF=0.7147;AA=T|||;VT=SNP
8	4538997	rs2617016	T	C	100	PASS	AC=4253;AF=0.849241;AN=5008;NS=2504;DP=20685;EAS_AF=0.7847;AMR_AF=0.8573;AFR_AF=0.9803;EUR_AF=0.7197;SAS_AF=0.8661;AA=C|||;VT=SNP
8	4539699	rs4588878	C	G	100	PASS	AC=3960;AF=0.790735;AN=5008;NS=2504;DP=16404;EAS_AF=0.753;AMR_AF=0.7853;AFR_AF=0.9569;EUR_AF=0.6511;SAS_AF=0.7526;AA=G|||;VT=SNP
8	4539701	rs62484573	A	T	100	PASS	AC=361;AF=0.0720847;AN=5008;NS=2504;DP=16416;EAS_AF=0.0833;AMR_AF=0.0447;AFR_AF=0.0567;EUR_AF=0.0835;SAS_AF=0.089;AA=A|||;VT=SNP
8	4539912	rs2897715	G	A	100	PASS	AC=3657;AF=0.730232;AN=5008;NS=2504;DP=17277;EAS_AF=0.744;AMR_AF=0.7233;AFR_AF=0.888;EUR_AF=0.5656;SAS_AF=0.6769;AA=A|||;VT=SNP
8	4539948	rs4262341	C	G	100	PASS	AC=3719;AF=0.742612;AN=5008;NS=2504;DP=16500;EAS_AF=0.744;AMR_AF=0.7594;AFR_AF=0.8593;EUR_AF=0.6113;SAS_AF=0.7065;AA=G|||;VT=SNP
8	4540270	rs6558902	C	G	100	PASS	AC=3619;AF=0.722644;AN=5008;NS=2504;DP=11131;EAS_AF=0.7421;AMR_AF=0.7147;AFR_AF=0.882;EUR_AF=0.5606;SAS_AF=0.6595;AA=G|||;VT=SNP
8	4540403	rs6558903	C	A	100	PASS	AC=3682;AF=0.735224;AN=5008;NS=2504;DP=8972;EAS_AF=0.7421;AMR_AF=0.7291;AFR_AF=0.8805;EUR_AF=0.5656;SAS_AF=0.7106;AA=A|||;VT=SNP
8	4541036	rs2725075	G	A	100	PASS	AC=4043;AF=0.807308;AN=5008;NS=2504;DP=18425;EAS_AF=0.75;AMR_AF=0.7997;AFR_AF=0.9667;EUR_AF=0.6541;SAS_AF=0.8139;AA=A|||;VT=SNP
8	4541063	rs2248448	T	C	100	PASS	AC=3256;AF=0.65016;AN=5008;NS=2504;DP=18785;EAS_AF=0.5417;AMR_AF=0.7017;AFR_AF=0.8162;EUR_AF=0.5278;SAS_AF=0.6268;AA=T|||;VT=SNP
8	4541353	rs1993870	C	T	100	PASS	AC=4046;AF=0.807907;AN=5008;NS=2504;DP=18450;EAS_AF=0.75;AMR_AF=0.7997;AFR_AF=0.9675;EUR_AF=0.6561;SAS_AF=0.8139;AA=T|||;VT=SNP
8	4541548	rs1993869	A	G	100	PASS	AC=2987;AF=0.596446;AN=5008;NS=2504;DP=17979;EAS_AF=0.5417;AMR_AF=0.7061;AFR_AF=0.5507;EUR_AF=0.5726;SAS_AF=0.6616;AA=A|||;VT=SNP
8	4541845	rs11774239	T	G	100	PASS	AC=360;AF=0.071885;AN=5008;NS=2504;DP=16526;EAS_AF=0.0903;AMR_AF=0.0461;AFR_AF=0.0484;EUR_AF=0.0835;SAS_AF=0.091;AA=T|||;VT=SNP
8	4541987	rs7003262	C	T	100	PASS	AC=315;AF=0.0628994;AN=5008;NS=2504;DP=15858;EAS_AF=0.1181;AMR_AF=0.0476;AFR_AF=0.062;EUR_AF=0.0487;SAS_AF=0.0327;AA=C|||;VT=SNP
8	4542492	rs10866976	A	C	100	PASS	AC=3451;AF=0.689097;AN=5008;NS=2504;DP=16575;EAS_AF=0.627;AMR_AF=0.7464;AFR_AF=0.7693;EUR_AF=0.6223;SAS_AF=0.6728;AA=A|||;VT=SNP
8	4542594	rs11136761	G	A	100	PASS	AC=2296;AF=0.458466;AN=5008;NS=2504;DP=17760;EAS_AF=0.4841;AMR_AF=0.5965;AFR_AF=0.329;EUR_AF=0.4324;SAS_AF=0.5358;AA=G|||;VT=SNP
8	4542750	rs11136762	T	C	100	PASS	AC=3913;AF=0.78135;AN=5008;NS=2504;DP=20217;EAS_AF=0.7599;AMR_AF=0.7781;AFR_AF=0.9062;EUR_AF=0.6312;SAS_AF=0.7914;AA=C|||;VT=SNP
8	4543103	rs13269425	G	T	100	PASS	AC=2227;AF=0.444688;AN=5008;NS=2504;DP=17660;EAS_AF=0.4831;AMR_AF=0.5865;AFR_AF=0.3306;EUR_AF=0.4215;SAS_AF=0.4826;AA=A|||;VT=SNP
8	4543532	rs1478269	A	G	100	PASS	AC=3042;AF=0.607428;AN=5008;NS=2504;DP=18789;EAS_AF=0.4891;AMR_AF=0.7089;AFR_AF=0.674;EUR_AF=0.5487;SAS_AF=0.6278;AA=A|||;VT=SNP
8	4543669	rs77979097	C	T	100	PASS	AC=343;AF=0.0684904;AN=5008;NS=2504;DP=19060;EAS_AF=0.0238;AMR_AF=0.0591;AFR_AF=0.152;EUR_AF=0.0408;SAS_AF=0.0368;AA=C|||;VT=SNP
8	4543812	rs6999300	T	C	100	PASS	AC=317;AF=0.0632987;AN=5008;NS=2504;DP=20777;EAS_AF=0.1677;AMR_AF=0.0447;AFR_AF=0.0219;EUR_AF=0.0497;SAS_AF=0.0389;AA=T|||;VT=SNP
8	4544142	rs1382245	T	C	100	PASS	AC=3038;AF=0.606629;AN=5008;NS=2504;DP=19944;EAS_AF=0.5516;AMR_AF=0.7147;AFR_AF=0.5961;EUR_AF=0.5517;SAS_AF=0.6575;AA=T|||;VT=SNP
8	4544436	rs62484579	T	A	100	PASS	AC=349;AF=0.0696885;AN=5008;NS=2504;DP=19237;EAS_AF=0.0903;AMR_AF=0.049;AFR_AF=0.0416;EUR_AF=0.0775;SAS_AF=0.093;AA=T|||;VT=SNP
8	4544825	rs7830752	A	G	100	PASS	AC=4120;AF=0.822684;AN=5008;NS=2504;DP=20410;EAS_AF=0.7768;AMR_AF=0.8372;AFR_AF=0.9054;EUR_AF=0.7028;SAS_AF=0.8712;AA=G|||;VT=SNP
8	4546417	rs1014080	G	C	100	PASS	AC=3827;AF=0.764177;AN=5008;NS=2504;DP=19579;EAS_AF=0.75;AMR_AF=0.755;AFR_AF=0.9274;EUR_AF=0.6044;SAS_AF=0.729;AA=C|||;VT=SNP
8	4546522	rs76598028	G	C	100	PASS	AC=336;AF=0.0670927;AN=5008;NS=2504;DP=20317;EAS_AF=0.1637;AMR_AF=0.0476;AFR_AF=0.0325;EUR_AF=0.0497;SAS_AF=0.046;AA=G|||;VT=SNP
8	4546729	rs1038064	T	C	100	PASS	AC=3854;AF=0.769569;AN=5008;NS=2504;DP=17525;EAS_AF=0.752;AMR_AF=0.7594;AFR_AF=0.9395;EUR_AF=0.6054;SAS_AF=0.7342;AA=C|||;VT=SNP
8	4546776	rs1038063	T	C	100	PASS	AC=3839;AF=0.766573;AN=5008;NS=2504;DP=17993;EAS_AF=0.752;AMR_AF=0.7594;AFR_AF=0.9274;EUR_AF=0.6064;SAS_AF=0.7342;AA=C|||;VT=SNP
8	4548499	rs13250044	G	T	100	PASS	AC=3678;AF=0.734425;AN=5008;NS=2504;DP=17379;EAS_AF=0.6726;AMR_AF=0.7493;AFR_AF=0.9024;EUR_AF=0.6024;SAS_AF=0.6963;AA=T|||;VT=SNP
8	4549969	rs62484581	G	A	100	PASS	AC=403;AF=0.0804712;AN=5008;NS=2504;DP=17614;EAS_AF=0.1429;AMR_AF=0.049;AFR_AF=0.034;EUR_AF=0.0815;SAS_AF=0.1002;AA=G|||;VT=SNP
8	4550305	rs62484582	G	T	100	PASS	AC=407;AF=0.08127;AN=5008;NS=2504;DP=19318;EAS_AF=0.1379;AMR_AF=0.049;AFR_AF=0.0393;EUR_AF=0.0835;SAS_AF=0.1002;AA=G|||;VT=SNP
8	4550458	rs2617014	A	G	100	PASS	AC=3418;AF=0.682508;AN=5008;NS=2504;DP=19625;EAS_AF=0.6052;AMR_AF=0.7435;AFR_AF=0.8185;EUR_AF=0.5716;SAS_AF=0.6493;AA=A|||;VT=SNP
8	4550583	rs2724966	C	A	100	PASS	AC=2818;AF=0.5627;AN=5008;NS=2504;DP=18958;EAS_AF=0.495;AMR_AF=0.6844;AFR_AF=0.5779;EUR_AF=0.5358;SAS_AF=0.5532;AA=c|||;VT=SNP
8	4550883	rs7813769	T	C	100	PASS	AC=3805;AF=0.759784;AN=5008;NS=2504;DP=19521;EAS_AF=0.747;AMR_AF=0.7695;AFR_AF=0.9077;EUR_AF=0.6133;SAS_AF=0.7168;AA=C|||;VT=SNP
8	4550990	rs12550650	C	T	100	PASS	AC=2584;AF=0.515974;AN=5008;NS=2504;DP=19303;EAS_AF=0.5218;AMR_AF=0.6297;AFR_AF=0.5045;EUR_AF=0.4662;SAS_AF=0.4959;AA=C|||;VT=SNP
8	4551052	rs7844762	A	C	100	PASS	AC=3829;AF=0.764577;AN=5008;NS=2504;DP=18804;EAS_AF=0.752;AMR_AF=0.7925;AFR_AF=0.8359;EUR_AF=0.661;SAS_AF=0.7679;AA=A|||;VT=SNP
8	4551255	rs77068790	T	C	100	PASS	AC=270;AF=0.0539137;AN=5008;NS=2504;DP=15578;EAS_AF=0.0992;AMR_AF=0.0447;AFR_AF=0.0333;EUR_AF=0.0497;SAS_AF=0.046;AA=T|||;VT=SNP
8	4551713	rs2617012	A	G	100	PASS	AC=4088;AF=0.816294;AN=5008;NS=2504;DP=15835;EAS_AF=0.752;AMR_AF=0.8112;AFR_AF=0.9463;EUR_AF=0.6809;SAS_AF=0.8497;AA=G|||;VT=SNP
8	4551730	rs62484583	T	C	100	PASS	AC=415;AF=0.0828674;AN=5008;NS=2504;DP=15447;EAS_AF=0.1597;AMR_AF=0.0591;AFR_AF=0.0053;EUR_AF=0.0875;SAS_AF=0.1207;AA=T|||;VT=SNP
8	4552098	rs12678852	G	T	100	PASS	AC=282;AF=0.0563099;AN=5008;NS=2504;DP=15963;EAS_AF=0.0962;AMR_AF=0.0504;AFR_AF=0.0416;EUR_AF=0.0527;SAS_AF=0.0429;AA=g|||;VT=SNP
8	4552371	rs75651487	G	A	100	PASS	AC=294;AF=0.0587061;AN=5008;NS=2504;DP=18744;EAS_AF=0.0962;AMR_AF=0.0504;AFR_AF=0.0514;EUR_AF=0.0517;SAS_AF=0.0429;AA=G|||;VT=SNP
8	4552377	rs78418611	T	A	100	PASS	AC=296;AF=0.0591054;AN=5008;NS=2504;DP=18572;EAS_AF=0.0952;AMR_AF=0.0504;AFR_AF=0.053;EUR_AF=0.0527;SAS_AF=0.0429;AA=T|||;VT=SNP
8	4552510	rs78542190	C	G	100	PASS	AC=305;AF=0.0609026;AN=5008;NS=2504;DP=19421;EAS_AF=0.0972;AMR_AF=0.0504;AFR_AF=0.0522;EUR_AF=0.0527;SAS_AF=0.0511;AA=C|||;VT=SNP
8	4552692	rs1478268	C	G	100	PASS	AC=3944;AF=0.78754;AN=5008;NS=2504;DP=19143;EAS_AF=0.7431;AMR_AF=0.7651;AFR_AF=0.9652;EUR_AF=0.6193;SAS_AF=0.7822;AA=G|||;VT=SNP
8	4552841	rs75109902	T	A	100	PASS	AC=337;AF=0.0672923;AN=5008;NS=2504;DP=18636;EAS_AF=0.002;AMR_AF=0.0807;AFR_AF=0.0227;EUR_AF=0.1412;SAS_AF=0.1094;AA=T|||;VT=SNP
8	4553035	rs1478267	C	G	100	PASS	AC=4085;AF=0.815695;AN=5008;NS=2504;DP=17281;EAS_AF=0.744;AMR_AF=0.8026;AFR_AF=0.9728;EUR_AF=0.6789;SAS_AF=0.8272;AA=G|||;VT=SNP
8	4553314	rs7007873	C	A	100	PASS	AC=271;AF=0.0541134;AN=5008;NS=2504;DP=16270;EAS_AF=0.0982;AMR_AF=0.0504;AFR_AF=0.0454;EUR_AF=0.0467;SAS_AF=0.0307;AA=C|||;VT=SNP
8	4553468	rs7011905	C	A	100	PASS	AC=646;AF=0.128994;AN=5008;NS=2504;DP=17002;EAS_AF=0.1012;AMR_AF=0.072;AFR_AF=0.267;EUR_AF=0.0467;SAS_AF=0.0961;AA=A|||;VT=SNP
8	4554973	rs79879861	C	T	100	PASS	AC=227;AF=0.0453275;AN=5008;NS=2504;DP=17743;EAS_AF=0.0962;AMR_AF=0.0447;AFR_AF=0.0174;EUR_AF=0.0457;SAS_AF=0.0307;AA=C|||;VT=SNP
8	4555177	rs2725010	T	G	100	PASS	AC=3716;AF=0.742013;AN=5008;NS=2504;DP=19534;EAS_AF=0.6558;AMR_AF=0.7493;AFR_AF=0.8759;EUR_AF=0.6183;SAS_AF=0.772;AA=G|||;VT=SNP
8	4555684	rs1158100	A	G	100	PASS	AC=4041;AF=0.806909;AN=5008;NS=2504;DP=13699;EAS_AF=0.749;AMR_AF=0.7882;AFR_AF=0.9766;EUR_AF=0.6451;SAS_AF=0.817;AA=A|||;VT=SNP
8	4555958	rs12545434	G	T	100	PASS	AC=1262;AF=0.251997;AN=5008;NS=2504;DP=15922;EAS_AF=0.4127;AMR_AF=0.4251;AFR_AF=0.0129;EUR_AF=0.2137;SAS_AF=0.3262;AA=G|||;VT=SNP
8	4556148	rs10110982	G	A	100	PASS	AC=3316;AF=0.662141;AN=5008;NS=2504;DP=12270;EAS_AF=0.5466;AMR_AF=0.7205;AFR_AF=0.7663;EUR_AF=0.5845;SAS_AF=0.6789;AA=G|||;VT=SNP
8	4556264	rs1158099	A	G	100	PASS	AC=3044;AF=0.607827;AN=5008;NS=2504;DP=14252;EAS_AF=0.5466;AMR_AF=0.7003;AFR_AF=0.5787;EUR_AF=0.5795;SAS_AF=0.6738;AA=A|||;VT=SNP
8	4557047	rs2859568	G	C	100	PASS	AC=3169;AF=0.632788;AN=5008;NS=2504;DP=18794;EAS_AF=0.5476;AMR_AF=0.7305;AFR_AF=0.618;EUR_AF=0.6511;SAS_AF=0.6524;AA=G|||;VT=SNP
8	4557773	rs10108771	T	C	100	PASS	AC=3113;AF=0.621605;AN=5008;NS=2504;DP=12763;EAS_AF=0.5466;AMR_AF=0.7219;AFR_AF=0.6225;EUR_AF=0.6203;SAS_AF=0.6278;AA=T|||;VT=SNP
8	4557941	rs79513985	T	C	100	PASS	AC=252;AF=0.0503195;AN=5008;NS=2504;DP=13487;EAS_AF=0.1012;AMR_AF=0.0476;AFR_AF=0.025;EUR_AF=0.0467;SAS_AF=0.0378;AA=T|||;VT=SNP
8	4558045	rs75405536	T	G	100	PASS	AC=388;AF=0.077476;AN=5008;NS=2504;DP=13650;EAS_AF=0.1091;AMR_AF=0.0519;AFR_AF=0.0651;EUR_AF=0.0487;SAS_AF=0.1094;AA=T|||;VT=SNP
8	4558550	rs4529488	C	G	100	PASS	AC=3765;AF=0.751797;AN=5008;NS=2504;DP=20065;EAS_AF=0.7401;AMR_AF=0.7795;AFR_AF=0.8623;EUR_AF=0.6372;SAS_AF=0.7127;AA=G|||;VT=SNP
8	4559241	rs922420	C	G	100	PASS	AC=3657;AF=0.730232;AN=5008;NS=2504;DP=19638;EAS_AF=0.7331;AMR_AF=0.7291;AFR_AF=0.8812;EUR_AF=0.5736;SAS_AF=0.6851;AA=G|||;VT=SNP
8	4559317	rs2897681	A	G	100	PASS	AC=3685;AF=0.735823;AN=5008;NS=2504;DP=20455;EAS_AF=0.7341;AMR_AF=0.7305;AFR_AF=0.8918;EUR_AF=0.5696;SAS_AF=0.7014;AA=G|||;VT=SNP
8	4559467	rs1811552	C	T	100	PASS	AC=2443;AF=0.487819;AN=5008;NS=2504;DP=19284;EAS_AF=0.4851;AMR_AF=0.5951;AFR_AF=0.4592;EUR_AF=0.4254;SAS_AF=0.5174;AA=C|||;VT=SNP
8	4559881	rs7015177	G	C	100	PASS	AC=3498;AF=0.698482;AN=5008;NS=2504;DP=16466;EAS_AF=0.7192;AMR_AF=0.683;AFR_AF=0.8449;EUR_AF=0.4841;SAS_AF=0.7106;AA=C|||;VT=SNP
8	4560081	rs7828501	A	G	100	PASS	AC=2657;AF=0.530551;AN=5008;NS=2504;DP=15472;EAS_AF=0.5238;AMR_AF=0.6196;AFR_AF=0.472;EUR_AF=0.4682;SAS_AF=0.6176;AA=A|||;VT=SNP
8	4560227	rs2724961	T	C	100	PASS	AC=3791;AF=0.756989;AN=5008;NS=2504;DP=14984;EAS_AF=0.7262;AMR_AF=0.7305;AFR_AF=0.9342;EUR_AF=0.5666;SAS_AF=0.7638;AA=C|||;VT=SNP
8	4560395	rs76882234	T	G	100	PASS	AC=675;AF=0.134784;AN=5008;NS=2504;DP=13646;EAS_AF=0.1052;AMR_AF=0.0778;AFR_AF=0.3169;EUR_AF=0.0527;SAS_AF=0.044;AA=T|||;VT=SNP
8	4560754	rs1471419	C	T	100	PASS	AC=3918;AF=0.782348;AN=5008;NS=2504;DP=15772;EAS_AF=0.7827;AMR_AF=0.8761;AFR_AF=0.6142;EUR_AF=0.8519;SAS_AF=0.8712;AA=c|||;VT=SNP
8	4560772	rs78455689	A	T	100	PASS	AC=307;AF=0.0613019;AN=5008;NS=2504;DP=15862;EAS_AF=0.002;AMR_AF=0.0749;AFR_AF=0.0068;EUR_AF=0.1342;SAS_AF=0.1115;AA=A|||;VT=SNP
8	4560858	rs7003327	A	G	100	PASS	AC=2837;AF=0.566494;AN=5008;NS=2504;DP=15131;EAS_AF=0.5238;AMR_AF=0.6441;AFR_AF=0.5401;EUR_AF=0.5129;SAS_AF=0.6462;AA=A|||;VT=SNP
8	4561224	rs2617055	A	T	100	PASS	AC=3493;AF=0.697484;AN=5008;NS=2504;DP=15552;EAS_AF=0.5933;AMR_AF=0.7075;AFR_AF=0.8994;EUR_AF=0.5358;SAS_AF=0.6912;AA=T|||;VT=SNP
8	4561469	rs76260805	A	G	100	PASS	AC=247;AF=0.0493211;AN=5008;NS=2504;DP=18308;EAS_AF=0.1012;AMR_AF=0.0476;AFR_AF=0.0189;EUR_AF=0.0527;SAS_AF=0.0348;AA=A|||;VT=SNP
8	4561544	rs1159622	C	G	100	PASS	AC=4800;AF=0.958466;AN=5008;NS=2504;DP=18069;EAS_AF=0.9831;AMR_AF=0.9496;AFR_AF=0.997;EUR_AF=0.9036;SAS_AF=0.9438;AA=G|||;VT=SNP
8	4561584	rs79335902	T	C	100	PASS	AC=266;AF=0.053115;AN=5008;NS=2504;DP=17607;EAS_AF=0.1002;AMR_AF=0.0476;AFR_AF=0.034;EUR_AF=0.0527;SAS_AF=0.0348;AA=T|||;VT=SNP
8	4561933	rs10503270	T	C	100	PASS	AC=3633;AF=0.725439;AN=5008;NS=2504;DP=16962;EAS_AF=0.7371;AMR_AF=0.8271;AFR_AF=0.5688;EUR_AF=0.7942;SAS_AF=0.7822;AA=T|||;VT=SNP
8	4563078	rs17346490	A	G	100	PASS	AC=1113;AF=0.222244;AN=5008;NS=2504;DP=16901;EAS_AF=0.2688;AMR_AF=0.2493;AFR_AF=0.0431;EUR_AF=0.3847;SAS_AF=0.2301;AA=A|||;VT=SNP
8	4563819	rs12679634	G	A	100	PASS	AC=318;AF=0.0634984;AN=5008;NS=2504;DP=11368;EAS_AF=0.1012;AMR_AF=0.0519;AFR_AF=0.0688;EUR_AF=0.0567;SAS_AF=0.0327;AA=A|||;VT=SNP
8	4563910	rs2617056	A	T	100	PASS	AC=1371;AF=0.273762;AN=5008;NS=2504;DP=13367;EAS_AF=0.3194;AMR_AF=0.2637;AFR_AF=0.1475;EUR_AF=0.3946;SAS_AF=0.2802;AA=A|||;VT=SNP
8	4564074	rs2617057	G	A	100	PASS	AC=4771;AF=0.952676;AN=5008;NS=2504;DP=17345;EAS_AF=0.9831;AMR_AF=0.9452;AFR_AF=0.9902;EUR_AF=0.9016;SAS_AF=0.9284;AA=A|||;VT=SNP
8	4564077	rs2617058	T	C	100	PASS	AC=930;AF=0.185703;AN=5008;NS=2504;DP=17573;EAS_AF=0.2411;AMR_AF=0.1888;AFR_AF=0.0855;EUR_AF=0.2823;SAS_AF=0.1626;AA=T|||;VT=SNP
8	4564193	rs17071069	A	G	100	PASS	AC=258;AF=0.0515176;AN=5008;NS=2504;DP=17933;EAS_AF=0.1062;AMR_AF=0.049;AFR_AF=0.0182;EUR_AF=0.0527;SAS_AF=0.0409;AA=A|||;VT=SNP
8	4564303	rs2256976	C	A	100	PASS	AC=4725;AF=0.94349;AN=5008;NS=2504;DP=18027;EAS_AF=0.9831;AMR_AF=0.9481;AFR_AF=0.9531;EUR_AF=0.9026;SAS_AF=0.9284;AA=A|||;VT=SNP
8	4564461	rs748274	C	T	100	PASS	AC=716;AF=0.142971;AN=5008;NS=2504;DP=20102;EAS_AF=0.256;AMR_AF=0.1326;AFR_AF=0.0136;EUR_AF=0.2207;SAS_AF=0.1288;AA=C|||;VT=SNP
8	4564972	rs6558904	G	T	100	PASS	AC=4774;AF=0.953275;AN=5008;NS=2504;DP=17495;EAS_AF=0.9812;AMR_AF=0.9496;AFR_AF=0.9894;EUR_AF=0.9046;SAS_AF=0.9284;AA=T|||;VT=SNP
8	4565174	rs56345144	C	T	100	PASS	AC=1352;AF=0.269968;AN=5008;NS=2504;DP=15077;EAS_AF=0.2927;AMR_AF=0.2723;AFR_AF=0.1112;EUR_AF=0.4235;SAS_AF=0.3016;AA=C|||;VT=SNP
8	4565258	rs55657755	A	T	100	PASS	AC=1386;AF=0.276757;AN=5008;NS=2504;DP=13504;EAS_AF=0.2708;AMR_AF=0.2767;AFR_AF=0.1362;EUR_AF=0.4304;SAS_AF=0.3149;AA=A|||;VT=SNP
8	4565645	rs1382253	T	A	100	PASS	AC=4772;AF=0.952875;AN=5008;NS=2504;DP=15069;EAS_AF=0.9831;AMR_AF=0.9481;AFR_AF=0.9879;EUR_AF=0.9056;SAS_AF=0.9264;AA=T|||;VT=SNP
8	4565729	rs1382252	T	C	100	PASS	AC=4769;AF=0.952276;AN=5008;NS=2504;DP=17554;EAS_AF=0.9831;AMR_AF=0.9496;AFR_AF=0.9834;EUR_AF=0.9056;SAS_AF=0.9284;AA=C|||;VT=SNP
8	4565946	rs6996296	T	C	100	PASS	AC=1407;AF=0.28095;AN=5008;NS=2504;DP=18200;EAS_AF=0.3274;AMR_AF=0.2709;AFR_AF=0.1112;EUR_AF=0.4284;SAS_AF=0.318;AA=T|||;VT=SNP
8	4565951	rs6992236	A	G	100	PASS	AC=1393;AF=0.278155;AN=5008;NS=2504;DP=18186;EAS_AF=0.3274;AMR_AF=0.2709;AFR_AF=0.1021;EUR_AF=0.4274;SAS_AF=0.317;AA=A|||;VT=SNP
8	4566521	rs974790	C	T	100	PASS	AC=2438;AF=0.486821;AN=5008;NS=2504;DP=18009;EAS_AF=0.498;AMR_AF=0.5994;AFR_AF=0.4758;EUR_AF=0.4175;SAS_AF=0.4816;AA=C|||;VT=SNP
8	4566597	rs974789	G	C	100	PASS	AC=4787;AF=0.955871;AN=5008;NS=2504;DP=19474;EAS_AF=0.9831;AMR_AF=0.9496;AFR_AF=0.997;EUR_AF=0.9056;SAS_AF=0.9284;AA=C|||;VT=SNP
8	4566683	rs974788	T	C	100	PASS	AC=4784;AF=0.955272;AN=5008;NS=2504;DP=21074;EAS_AF=0.9831;AMR_AF=0.9496;AFR_AF=0.997;EUR_AF=0.9066;SAS_AF=0.9243;AA=C|||;VT=SNP
8	4566714	rs10105216	G	C	100	PASS	AC=674;AF=0.134585;AN=5008;NS=2504;DP=21423;EAS_AF=0.0724;AMR_AF=0.0735;AFR_AF=0.351;EUR_AF=0.0527;SAS_AF=0.0337;AA=G|||;VT=SNP
8	4566916	rs2725076	G	T	100	PASS	AC=4783;AF=0.955072;AN=5008;NS=2504;DP=19023;EAS_AF=0.9831;AMR_AF=0.9452;AFR_AF=0.997;EUR_AF=0.9046;SAS_AF=0.9284;AA=T|||;VT=SNP
8	4567108	rs2725077	T	G	100	PASS	AC=1377;AF=0.27496;AN=5008;NS=2504;DP=19493;EAS_AF=0.2827;AMR_AF=0.2781;AFR_AF=0.1059;EUR_AF=0.4304;SAS_AF=0.3333;AA=C|||;VT=SNP
8	4567190	rs2725078	T	C	100	PASS	AC=1623;AF=0.324081;AN=5008;NS=2504;DP=17245;EAS_AF=0.4107;AMR_AF=0.2752;AFR_AF=0.1808;EUR_AF=0.4294;SAS_AF=0.3548;AA=T|||;VT=SNP
8	4567194	rs17071074	T	C	100	PASS	AC=589;AF=0.117612;AN=5008;NS=2504;DP=17010;EAS_AF=0.0734;AMR_AF=0.0706;AFR_AF=0.2874;EUR_AF=0.0527;SAS_AF=0.0337;AA=T|||;VT=SNP
8	4567583	rs2725079	G	C	100	PASS	AC=1640;AF=0.327476;AN=5008;NS=2504;DP=12739;EAS_AF=0.374;AMR_AF=0.281;AFR_AF=0.2269;EUR_AF=0.4304;SAS_AF=0.3425;AA=G|||;VT=SNP
8	4568030	rs2725080	T	C	100	PASS	AC=1679;AF=0.335264;AN=5008;NS=2504;DP=7485;EAS_AF=0.4107;AMR_AF=0.2839;AFR_AF=0.2163;EUR_AF=0.4344;SAS_AF=0.3528;AA=C|||;VT=SNP
8	4568115	rs6983637	C	G	100	PASS	AC=553;AF=0.110423;AN=5008;NS=2504;DP=7650;EAS_AF=0.0734;AMR_AF=0.0706;AFR_AF=0.261;EUR_AF=0.0517;SAS_AF=0.0337;AA=C|||;VT=SNP
8	4568137	rs2219760	A	G	100	PASS	AC=4135;AF=0.825679;AN=5008;NS=2504;DP=7545;EAS_AF=0.9067;AMR_AF=0.8847;AFR_AF=0.7095;EUR_AF=0.8549;SAS_AF=0.8272;AA=G|||;VT=SNP
8	4568138	rs2617052	T	C	100	PASS	AC=1697;AF=0.338858;AN=5008;NS=2504;DP=7590;EAS_AF=0.4097;AMR_AF=0.2867;AFR_AF=0.2292;EUR_AF=0.4344;SAS_AF=0.3528;AA=C|||;VT=SNP
8	4568228	rs7003562	A	C	100	PASS	AC=564;AF=0.11262;AN=5008;NS=2504;DP=8971;EAS_AF=0.0734;AMR_AF=0.0706;AFR_AF=0.2693;EUR_AF=0.0517;SAS_AF=0.0337;AA=A|||;VT=SNP
8	4568260	rs2617051	G	C	100	PASS	AC=1390;AF=0.277556;AN=5008;NS=2504;DP=9692;EAS_AF=0.3363;AMR_AF=0.2695;AFR_AF=0.1014;EUR_AF=0.4135;SAS_AF=0.3211;AA=G|||;VT=SNP
8	4568508	rs17071086	G	A	100	PASS	AC=215;AF=0.0429313;AN=5008;NS=2504;DP=12850;EAS_AF=0.0734;AMR_AF=0.0461;AFR_AF=0.0182;EUR_AF=0.0517;SAS_AF=0.0337;AA=G|||;VT=SNP
8	4568613	rs2617049	T	C	100	PASS	AC=1690;AF=0.33746;AN=5008;NS=2504;DP=13619;EAS_AF=0.4097;AMR_AF=0.2867;AFR_AF=0.23;EUR_AF=0.4274;SAS_AF=0.3517;AA=C|||;VT=SNP
8	4568747	rs12681149	T	A	100	PASS	AC=1412;AF=0.281949;AN=5008;NS=2504;DP=14887;EAS_AF=0.4077;AMR_AF=0.2478;AFR_AF=0.1483;EUR_AF=0.3728;SAS_AF=0.2638;AA=A|||;VT=SNP
8	4568794	rs2725081	G	C	100	PASS	AC=4744;AF=0.947284;AN=5008;NS=2504;DP=15974;EAS_AF=0.9841;AMR_AF=0.9438;AFR_AF=0.9818;EUR_AF=0.8907;SAS_AF=0.9233;AA=C|||;VT=SNP
8	4569095	rs12680757	A	C	100	PASS	AC=1158;AF=0.23123;AN=5008;NS=2504;DP=14057;EAS_AF=0.2778;AMR_AF=0.2406;AFR_AF=0.0424;EUR_AF=0.3658;SAS_AF=0.2935;AA=A|||;VT=SNP
8	4569873	rs17418550	C	G	100	PASS	AC=723;AF=0.144369;AN=5008;NS=2504;DP=18395;EAS_AF=0.2371;AMR_AF=0.1383;AFR_AF=0.0144;EUR_AF=0.2406;SAS_AF=0.1299;AA=C|||;VT=SNP
8	4569899	rs1564180	A	G	100	PASS	AC=2820;AF=0.563099;AN=5008;NS=2504;DP=18227;EAS_AF=0.5516;AMR_AF=0.6354;AFR_AF=0.5749;EUR_AF=0.4732;SAS_AF=0.6002;AA=A|||;VT=SNP
8	4570661	rs77936490	C	T	100	PASS	AC=1116;AF=0.222843;AN=5008;NS=2504;DP=17488;EAS_AF=0.2728;AMR_AF=0.232;AFR_AF=0.0295;EUR_AF=0.3648;SAS_AF=0.2802;AA=C|||;VT=SNP
8	4570867	rs56219712	C	T	100	PASS	AC=1335;AF=0.266573;AN=5008;NS=2504;DP=18283;EAS_AF=0.37;AMR_AF=0.2349;AFR_AF=0.0968;EUR_AF=0.3648;SAS_AF=0.3108;AA=C|||;VT=SNP
8	4571140	rs10093459	G	A	100	PASS	AC=4615;AF=0.921526;AN=5008;NS=2504;DP=725;EAS_AF=0.9841;AMR_AF=0.9366;AFR_AF=0.8903;EUR_AF=0.8837;SAS_AF=0.9274;AA=g|||;VT=SNP
8	4571209	rs10093574	G	A	100	PASS	AC=4757;AF=0.94988;AN=5008;NS=2504;DP=11831;EAS_AF=0.9831;AMR_AF=0.9409;AFR_AF=0.9962;EUR_AF=0.8837;SAS_AF=0.9274;AA=A|||;VT=SNP
8	4571273	rs10094500	C	A	100	PASS	AC=3266;AF=0.652157;AN=5008;NS=2504;DP=16433;EAS_AF=0.6111;AMR_AF=0.6974;AFR_AF=0.7927;EUR_AF=0.5179;SAS_AF=0.6104;AA=A|||;VT=SNP
8	4571679	rs6995549	A	G	100	PASS	AC=1369;AF=0.273363;AN=5008;NS=2504;DP=15702;EAS_AF=0.374;AMR_AF=0.2421;AFR_AF=0.0983;EUR_AF=0.3688;SAS_AF=0.3303;AA=A|||;VT=SNP
8	4571994	rs725825	A	G	100	PASS	AC=223;AF=0.0445288;AN=5008;NS=2504;DP=15888;EAS_AF=0.0843;AMR_AF=0.0476;AFR_AF=0.0174;EUR_AF=0.0477;SAS_AF=0.0348;AA=A|||;VT=SNP
8	4572113	rs2725036	A	G	100	PASS	AC=1968;AF=0.392971;AN=5008;NS=2504;DP=15204;EAS_AF=0.38;AMR_AF=0.3026;AFR_AF=0.4153;EUR_AF=0.4215;SAS_AF=0.411;AA=G|||;VT=SNP
8	4572621	rs1676964	C	A	100	PASS	AC=4622;AF=0.922923;AN=5008;NS=2504;DP=16426;EAS_AF=0.9812;AMR_AF=0.9308;AFR_AF=0.9153;EUR_AF=0.8757;SAS_AF=0.9162;AA=A|||;VT=SNP
8	4572842	rs1676965	C	T	100	PASS	AC=4511;AF=0.900759;AN=5008;NS=2504;DP=16691;EAS_AF=0.9812;AMR_AF=0.915;AFR_AF=0.8525;EUR_AF=0.8598;SAS_AF=0.9151;AA=c|||;VT=SNP
8	4573099	rs4875114	G	A	100	PASS	AC=2414;AF=0.482029;AN=5008;NS=2504;DP=17556;EAS_AF=0.5198;AMR_AF=0.5994;AFR_AF=0.4266;EUR_AF=0.4384;SAS_AF=0.4796;AA=G|||;VT=SNP
8	4573319	rs1676966	T	C	100	PASS	AC=1252;AF=0.25;AN=5008;NS=2504;DP=17538;EAS_AF=0.2728;AMR_AF=0.2478;AFR_AF=0.0991;EUR_AF=0.3738;SAS_AF=0.3047;AA=T|||;VT=SNP
8	4573470	rs74913187	T	A	100	PASS	AC=1181;AF=0.235823;AN=5008;NS=2504;DP=20111;EAS_AF=0.2788;AMR_AF=0.2522;AFR_AF=0.0303;EUR_AF=0.3877;SAS_AF=0.3016;AA=T|||;VT=SNP
8	4574339	rs10503271	C	T	100	PASS	AC=273;AF=0.0545128;AN=5008;NS=2504;DP=13936;EAS_AF=0.0843;AMR_AF=0.0519;AFR_AF=0.0537;EUR_AF=0.0477;SAS_AF=0.0337;AA=C|||;VT=SNP
8	4574428	rs13282018	C	G	100	PASS	AC=2156;AF=0.430511;AN=5008;NS=2504;DP=14051;EAS_AF=0.2887;AMR_AF=0.2637;AFR_AF=0.792;EUR_AF=0.2962;SAS_AF=0.3446;AA=G|||;VT=SNP
8	4574531	rs1673267	A	C	100	PASS	AC=4760;AF=0.950479;AN=5008;NS=2504;DP=14885;EAS_AF=0.9831;AMR_AF=0.938;AFR_AF=0.9955;EUR_AF=0.8827;SAS_AF=0.9346;AA=C|||;VT=SNP
8	4574635	rs34135903	C	G	100	PASS	AC=2444;AF=0.488019;AN=5008;NS=2504;DP=13447;EAS_AF=0.6944;AMR_AF=0.6614;AFR_AF=0.1036;EUR_AF=0.5706;SAS_AF=0.5869;AA=C|||;VT=SNP
8	4574873	rs145618855	A	T	100	PASS	AC=202;AF=0.0403355;AN=5008;NS=2504;DP=11364;EAS_AF=0.0704;AMR_AF=0.0447;AFR_AF=0.0174;EUR_AF=0.0467;SAS_AF=0.0307;AA=A|||;VT=SNP
8	4575186	rs17071107	G	C	100	PASS	AC=221;AF=0.0441294;AN=5008;NS=2504;DP=12463;EAS_AF=0.0843;AMR_AF=0.0461;AFR_AF=0.0174;EUR_AF=0.0477;SAS_AF=0.0337;AA=G|||;VT=SNP
8	4575207	rs17071110	C	T	100	PASS	AC=949;AF=0.189497;AN=5008;NS=2504;DP=12956;EAS_AF=0.1022;AMR_AF=0.0922;AFR_AF=0.4274;EUR_AF=0.0944;SAS_AF=0.1247;AA=c|||;VT=SNP
8	4575217	rs7822599	G	C	100	PASS	AC=2069;AF=0.413139;AN=5008;NS=2504;DP=13117;EAS_AF=0.2857;AMR_AF=0.2594;AFR_AF=0.7277;EUR_AF=0.2972;SAS_AF=0.3476;AA=G|||;VT=SNP
8	4575227	rs17071113	G	C	100	PASS	AC=222;AF=0.0443291;AN=5008;NS=2504;DP=13066;EAS_AF=0.0853;AMR_AF=0.0461;AFR_AF=0.0174;EUR_AF=0.0477;SAS_AF=0.0337;AA=G|||;VT=SNP
8	4575617	rs78251651	C	G	100	PASS	AC=239;AF=0.0477236;AN=5008;NS=2504;DP=13398;EAS_AF=0.0853;AMR_AF=0.0476;AFR_AF=0.0227;EUR_AF=0.0477;SAS_AF=0.0429;AA=C|||;VT=SNP
8	4575736	rs115976474	T	G	100	PASS	AC=282;AF=0.0563099;AN=5008;NS=2504;DP=16230;EAS_AF=0.0853;AMR_AF=0.0533;AFR_AF=0.059;EUR_AF=0.0477;SAS_AF=0.0337;AA=T|||;VT=SNP
8	4575810	rs1457196	T	A	100	PASS	AC=1869;AF=0.373203;AN=5008;NS=2504;DP=15852;EAS_AF=0.1895;AMR_AF=0.2565;AFR_AF=0.7148;EUR_AF=0.2952;SAS_AF=0.2638;AA=T|||;VT=SNP
8	4576046	rs17071118	A	T	100	PASS	AC=274;AF=0.0547125;AN=5008;NS=2504;DP=12770;EAS_AF=0.0853;AMR_AF=0.0519;AFR_AF=0.0537;EUR_AF=0.0477;SAS_AF=0.0337;AA=A|||;VT=SNP
8	4576154	rs80185733	G	A	100	PASS	AC=274;AF=0.0547125;AN=5008;NS=2504;DP=12609;EAS_AF=0.0853;AMR_AF=0.0519;AFR_AF=0.0537;EUR_AF=0.0477;SAS_AF=0.0337;AA=G|||;VT=SNP
8	4576285	rs1382254	T	C	100	PASS	AC=4738;AF=0.946086;AN=5008;NS=2504;DP=12512;EAS_AF=0.9831;AMR_AF=0.9395;AFR_AF=0.9947;EUR_AF=0.8777;SAS_AF=0.9172;AA=t|||;VT=SNP
8	4576414	rs1623729	G	C	100	PASS	AC=2627;AF=0.524561;AN=5008;NS=2504;DP=14240;EAS_AF=0.7391;AMR_AF=0.6744;AFR_AF=0.2126;EUR_AF=0.5795;SAS_AF=0.5624;AA=G|||;VT=SNP
8	4576429	rs74556068	G	A	100	PASS	AC=644;AF=0.128594;AN=5008;NS=2504;DP=14518;EAS_AF=0.1131;AMR_AF=0.0706;AFR_AF=0.2784;EUR_AF=0.0527;SAS_AF=0.0613;AA=G|||;VT=SNP
8	4576547	rs7001671	G	C	100	PASS	AC=740;AF=0.147764;AN=5008;NS=2504;DP=14880;EAS_AF=0.1121;AMR_AF=0.072;AFR_AF=0.3026;EUR_AF=0.0547;SAS_AF=0.1247;AA=G|||;VT=SNP
8	4576667	rs12550834	T	C	100	PASS	AC=2556;AF=0.510383;AN=5008;NS=2504;DP=15556;EAS_AF=0.7688;AMR_AF=0.6744;AFR_AF=0.1293;EUR_AF=0.5805;SAS_AF=0.5706;AA=T|||;VT=SNP
8	4576673	rs7001852	G	A	100	PASS	AC=230;AF=0.0459265;AN=5008;NS=2504;DP=15724;EAS_AF=0.0883;AMR_AF=0.0461;AFR_AF=0.0204;EUR_AF=0.0477;SAS_AF=0.0348;AA=G|||;VT=SNP
8	4576692	rs1676968	A	T	100	PASS	AC=1369;AF=0.273363;AN=5008;NS=2504;DP=15920;EAS_AF=0.1032;AMR_AF=0.1931;AFR_AF=0.5038;EUR_AF=0.2425;SAS_AF=0.226;AA=A|||;VT=SNP
8	4576720	rs7002001	G	A	100	PASS	AC=640;AF=0.127796;AN=5008;NS=2504;DP=16494;EAS_AF=0.1091;AMR_AF=0.0706;AFR_AF=0.2791;EUR_AF=0.0527;SAS_AF=0.0603;AA=G|||;VT=SNP
8	4577012	rs7003441	C	T	100	PASS	AC=694;AF=0.138578;AN=5008;NS=2504;DP=15127;EAS_AF=0.1131;AMR_AF=0.0706;AFR_AF=0.2693;EUR_AF=0.0547;SAS_AF=0.1227;AA=T|||;VT=SNP
8	4577097	rs1676969	T	G	100	PASS	AC=1376;AF=0.27476;AN=5008;NS=2504;DP=15542;EAS_AF=0.1022;AMR_AF=0.196;AFR_AF=0.5076;EUR_AF=0.2435;SAS_AF=0.226;AA=T|||;VT=SNP
8	4577271	rs7002785	G	A	100	PASS	AC=438;AF=0.0874601;AN=5008;NS=2504;DP=15168;EAS_AF=0.0833;AMR_AF=0.0634;AFR_AF=0.1679;EUR_AF=0.0527;SAS_AF=0.0358;AA=G|||;VT=SNP
8	4577278	rs7003892	C	T	100	PASS	AC=690;AF=0.13778;AN=5008;NS=2504;DP=14998;EAS_AF=0.1111;AMR_AF=0.0706;AFR_AF=0.2678;EUR_AF=0.0547;SAS_AF=0.1227;AA=T|||;VT=SNP
8	4577362	rs1676970	A	G	100	PASS	AC=1352;AF=0.269968;AN=5008;NS=2504;DP=12260;EAS_AF=0.1032;AMR_AF=0.1945;AFR_AF=0.4932;EUR_AF=0.2386;SAS_AF=0.226;AA=A|||;VT=SNP
8	4577545	rs77939104	A	C	100	PASS	AC=442;AF=0.0882588;AN=5008;NS=2504;DP=11180;EAS_AF=0.0843;AMR_AF=0.0634;AFR_AF=0.1702;EUR_AF=0.0527;SAS_AF=0.0358;AA=A|||;VT=SNP
8	4577549	rs1673270	C	A	100	PASS	AC=1317;AF=0.262979;AN=5008;NS=2504;DP=10946;EAS_AF=0.1022;AMR_AF=0.1931;AFR_AF=0.4675;EUR_AF=0.2396;SAS_AF=0.226;AA=C|||;VT=SNP
8	4577565	rs1676971	G	A	100	PASS	AC=1307;AF=0.260982;AN=5008;NS=2504;DP=10423;EAS_AF=0.1022;AMR_AF=0.1931;AFR_AF=0.4667;EUR_AF=0.2396;SAS_AF=0.2168;AA=G|||;VT=SNP
8	4577681	rs1676972	A	G	100	PASS	AC=2214;AF=0.442093;AN=5008;NS=2504;DP=9468;EAS_AF=0.2748;AMR_AF=0.268;AFR_AF=0.8396;EUR_AF=0.2952;SAS_AF=0.3517;AA=A|||;VT=SNP
8	4577732	rs1676973	T	C	100	PASS	AC=2779;AF=0.554912;AN=5008;NS=2504;DP=9610;EAS_AF=0.7688;AMR_AF=0.7133;AFR_AF=0.2118;EUR_AF=0.6402;SAS_AF=0.5982;AA=T|||;VT=SNP
8	4577746	rs17071123	T	G	100	PASS	AC=459;AF=0.0916534;AN=5008;NS=2504;DP=10008;EAS_AF=0.0843;AMR_AF=0.0648;AFR_AF=0.1831;EUR_AF=0.0527;SAS_AF=0.0348;AA=T|||;VT=SNP
8	4577943	rs1673271	T	A	100	PASS	AC=4499;AF=0.898363;AN=5008;NS=2504;DP=13895;EAS_AF=0.9375;AMR_AF=0.9193;AFR_AF=0.9365;EUR_AF=0.8678;SAS_AF=0.8231;AA=A|||;VT=SNP
8	4578125	rs1676975	G	A	100	PASS	AC=776;AF=0.154952;AN=5008;NS=2504;DP=15087;EAS_AF=0.1032;AMR_AF=0.1556;AFR_AF=0.1172;EUR_AF=0.2376;SAS_AF=0.1738;AA=G|||;VT=SNP
8	4578479	rs1676976	G	C	100	PASS	AC=589;AF=0.117612;AN=5008;NS=2504;DP=16817;EAS_AF=0.1032;AMR_AF=0.1095;AFR_AF=0.115;EUR_AF=0.1531;SAS_AF=0.1053;AA=G|||;VT=SNP
8	4578618	rs1630240	T	C	100	PASS	AC=1479;AF=0.295327;AN=5008;NS=2504;DP=18455;EAS_AF=0.1042;AMR_AF=0.2003;AFR_AF=0.5825;EUR_AF=0.2406;SAS_AF=0.228;AA=T|||;VT=SNP
8	4579671	rs75519773	A	G	100	PASS	AC=237;AF=0.0473243;AN=5008;NS=2504;DP=16748;EAS_AF=0.0863;AMR_AF=0.0476;AFR_AF=0.028;EUR_AF=0.0487;SAS_AF=0.0317;AA=A|||;VT=SNP
8	4579906	rs1351107	A	G	100	PASS	AC=1506;AF=0.300719;AN=5008;NS=2504;DP=18199;EAS_AF=0.1091;AMR_AF=0.1945;AFR_AF=0.5628;EUR_AF=0.2376;SAS_AF=0.2843;AA=A|||;VT=SNP
8	4579934	rs1351108	C	G	100	PASS	AC=1337;AF=0.266973;AN=5008;NS=2504;DP=17081;EAS_AF=0.1081;AMR_AF=0.1916;AFR_AF=0.4788;EUR_AF=0.2376;SAS_AF=0.228;AA=C|||;VT=SNP
8	4580061	rs10108060	G	C	100	PASS	AC=2473;AF=0.49381;AN=5008;NS=2504;DP=16948;EAS_AF=0.6825;AMR_AF=0.6628;AFR_AF=0.1551;EUR_AF=0.5746;SAS_AF=0.5542;AA=G|||;VT=SNP
8	4580063	rs10108064	G	T	100	PASS	AC=1754;AF=0.35024;AN=5008;NS=2504;DP=16866;EAS_AF=0.4385;AMR_AF=0.5317;AFR_AF=0.1104;EUR_AF=0.3668;SAS_AF=0.4376;AA=G|||;VT=SNP
8	4580405	rs1676979	C	T	100	PASS	AC=4729;AF=0.944289;AN=5008;NS=2504;DP=17776;EAS_AF=0.9841;AMR_AF=0.9366;AFR_AF=0.9932;EUR_AF=0.8728;SAS_AF=0.9162;AA=T|||;VT=SNP
8	4580563	rs1676980	A	G	100	PASS	AC=4730;AF=0.944489;AN=5008;NS=2504;DP=18033;EAS_AF=0.9841;AMR_AF=0.9366;AFR_AF=0.9932;EUR_AF=0.8728;SAS_AF=0.9172;AA=G|||;VT=SNP
8	4580765	rs4875374	C	G	100	PASS	AC=2142;AF=0.427716;AN=5008;NS=2504;DP=17038;EAS_AF=0.622;AMR_AF=0.5793;AFR_AF=0.1475;EUR_AF=0.4722;SAS_AF=0.453;AA=C|||;VT=SNP
8	4580814	rs1673272	C	A	100	PASS	AC=4396;AF=0.877796;AN=5008;NS=2504;DP=17142;EAS_AF=0.8373;AMR_AF=0.9294;AFR_AF=0.9365;EUR_AF=0.8718;SAS_AF=0.8098;AA=A|||;VT=SNP
8	4581260	rs963832	C	G	100	PASS	AC=4503;AF=0.899161;AN=5008;NS=2504;DP=15658;EAS_AF=0.874;AMR_AF=0.9294;AFR_AF=0.938;EUR_AF=0.8738;SAS_AF=0.8773;AA=G|||;VT=SNP
8	4581429	rs1673274	A	G	100	PASS	AC=1341;AF=0.267772;AN=5008;NS=2504;DP=18379;EAS_AF=0.1062;AMR_AF=0.1916;AFR_AF=0.4849;EUR_AF=0.2396;SAS_AF=0.2239;AA=A|||;VT=SNP
8	4581558	rs2607554	C	G	100	PASS	AC=4608;AF=0.920128;AN=5008;NS=2504;DP=17627;EAS_AF=0.9524;AMR_AF=0.938;AFR_AF=0.9395;EUR_AF=0.8897;SAS_AF=0.8793;AA=G|||;VT=SNP
8	4581722	rs2607555	A	G	100	PASS	AC=1323;AF=0.264177;AN=5008;NS=2504;DP=16337;EAS_AF=0.1052;AMR_AF=0.1916;AFR_AF=0.4735;EUR_AF=0.2386;SAS_AF=0.2229;AA=A|||;VT=SNP
8	4581793	rs17071131	T	C	100	PASS	AC=268;AF=0.0535144;AN=5008;NS=2504;DP=15647;EAS_AF=0.0774;AMR_AF=0.0533;AFR_AF=0.0552;EUR_AF=0.0487;SAS_AF=0.0317;AA=T|||;VT=SNP
8	4581993	rs1457197	C	T	100	PASS	AC=534;AF=0.106629;AN=5008;NS=2504;DP=12061;EAS_AF=0.0784;AMR_AF=0.0692;AFR_AF=0.2421;EUR_AF=0.0537;SAS_AF=0.0337;AA=C|||;VT=SNP
8	4582242	rs293872	G	A	100	PASS	AC=1769;AF=0.353235;AN=5008;NS=2504;DP=14472;EAS_AF=0.1835;AMR_AF=0.2161;AFR_AF=0.7428;EUR_AF=0.2068;SAS_AF=0.2495;AA=A|||;VT=SNP
8	4582949	rs12676322	G	T	100	PASS	AC=2528;AF=0.504792;AN=5008;NS=2504;DP=17448;EAS_AF=0.7113;AMR_AF=0.6686;AFR_AF=0.171;EUR_AF=0.5726;SAS_AF=0.5573;AA=G|||;VT=SNP
8	4583230	rs11136763	A	C	100	PASS	AC=2730;AF=0.545128;AN=5008;NS=2504;DP=18803;EAS_AF=0.7917;AMR_AF=0.6931;AFR_AF=0.1831;EUR_AF=0.6282;SAS_AF=0.59;AA=A|||;VT=SNP
8	4583406	rs293873	T	C	100	PASS	AC=1920;AF=0.383387;AN=5008;NS=2504;DP=18194;EAS_AF=0.1687;AMR_AF=0.2565;AFR_AF=0.7761;EUR_AF=0.2942;SAS_AF=0.2556;AA=T|||;VT=SNP
8	4583927	rs899145	C	A	100	PASS	AC=2683;AF=0.535743;AN=5008;NS=2504;DP=19314;EAS_AF=0.7956;AMR_AF=0.6931;AFR_AF=0.1573;EUR_AF=0.6302;SAS_AF=0.5706;AA=C|||;VT=SNP
8	4584051	rs293874	A	C	100	PASS	AC=4799;AF=0.958267;AN=5008;NS=2504;DP=16991;EAS_AF=0.9851;AMR_AF=0.9524;AFR_AF=0.9955;EUR_AF=0.9205;SAS_AF=0.9233;AA=C|||;VT=SNP
8	4584458	rs293875	T	C	100	PASS	AC=4794;AF=0.957268;AN=5008;NS=2504;DP=18081;EAS_AF=0.9821;AMR_AF=0.9496;AFR_AF=0.9955;EUR_AF=0.9205;SAS_AF=0.9233;AA=C|||;VT=SNP
8	4584685	rs293876	G	C	100	PASS	AC=2098;AF=0.41893;AN=5008;NS=2504;DP=15722;EAS_AF=0.1776;AMR_AF=0.2767;AFR_AF=0.8064;EUR_AF=0.3111;SAS_AF=0.3558;AA=C|||;VT=SNP
8	4585334	rs12543048	T	C	100	PASS	AC=2718;AF=0.542732;AN=5008;NS=2504;DP=10085;EAS_AF=0.8145;AMR_AF=0.6758;AFR_AF=0.1997;EUR_AF=0.6064;SAS_AF=0.5665;AA=T|||;VT=SNP
8	4585657	rs7008439	T	C	100	PASS	AC=2684;AF=0.535942;AN=5008;NS=2504;DP=4895;EAS_AF=0.8194;AMR_AF=0.6859;AFR_AF=0.1657;EUR_AF=0.6044;SAS_AF=0.5675;AA=C|||;VT=SNP
8	4585715	rs293878	G	A	100	PASS	AC=4805;AF=0.959465;AN=5008;NS=2504;DP=6080;EAS_AF=0.9802;AMR_AF=0.9582;AFR_AF=0.9955;EUR_AF=0.9264;SAS_AF=0.9243;AA=A|||;VT=SNP
8	4585866	rs1031610	C	T	100	PASS	AC=2677;AF=0.534545;AN=5008;NS=2504;DP=12017;EAS_AF=0.8046;AMR_AF=0.6744;AFR_AF=0.1891;EUR_AF=0.5924;SAS_AF=0.5644;AA=C|||;VT=SNP
8	4586377	rs293879	T	G	100	PASS	AC=3231;AF=0.645168;AN=5008;NS=2504;DP=18404;EAS_AF=0.8591;AMR_AF=0.7478;AFR_AF=0.354;EUR_AF=0.7048;SAS_AF=0.684;AA=T|||;VT=SNP
8	4586603	rs293880	G	A	100	PASS	AC=4774;AF=0.953275;AN=5008;NS=2504;DP=18723;EAS_AF=0.9831;AMR_AF=0.951;AFR_AF=0.9894;EUR_AF=0.9105;SAS_AF=0.9192;AA=A|||;VT=SNP
8	4587592	rs293881	A	G	100	PASS	AC=1559;AF=0.311302;AN=5008;NS=2504;DP=11437;EAS_AF=0.5506;AMR_AF=0.3357;AFR_AF=0.1316;EUR_AF=0.3688;SAS_AF=0.2311;AA=A|||;VT=SNP
8	4587801	rs35433274	A	G	100	PASS	AC=1828;AF=0.365016;AN=5008;NS=2504;DP=15663;EAS_AF=0.375;AMR_AF=0.4827;AFR_AF=0.1505;EUR_AF=0.4632;SAS_AF=0.4601;AA=A|||;VT=SNP
8	4588021	rs12679229	G	C	100	PASS	AC=1672;AF=0.333866;AN=5008;NS=2504;DP=14102;EAS_AF=0.3512;AMR_AF=0.4553;AFR_AF=0.1399;EUR_AF=0.4046;SAS_AF=0.4192;AA=G|||;VT=SNP
8	4588519	rs2061283	G	C	100	PASS	AC=1722;AF=0.34385;AN=5008;NS=2504;DP=15915;EAS_AF=0.3264;AMR_AF=0.4683;AFR_AF=0.1362;EUR_AF=0.4364;SAS_AF=0.4591;AA=G|||;VT=SNP
8	4588937	rs2124957	C	T	100	PASS	AC=1915;AF=0.382388;AN=5008;NS=2504;DP=18638;EAS_AF=0.4435;AMR_AF=0.4611;AFR_AF=0.1747;EUR_AF=0.4235;SAS_AF=0.502;AA=C|||;VT=SNP
8	4589028	rs293882	T	C	100	PASS	AC=2840;AF=0.567093;AN=5008;NS=2504;DP=20267;EAS_AF=0.5367;AMR_AF=0.4827;AFR_AF=0.8169;EUR_AF=0.4761;SAS_AF=0.4141;AA=T|||;VT=SNP
8	4589047	rs293883	T	A	100	PASS	AC=2340;AF=0.467252;AN=5008;NS=2504;DP=19886;EAS_AF=0.5347;AMR_AF=0.4366;AFR_AF=0.5537;EUR_AF=0.4364;SAS_AF=0.3344;AA=T|||;VT=SNP
8	4589136	rs75753118	C	T	100	PASS	AC=405;AF=0.0808706;AN=5008;NS=2504;DP=17855;EAS_AF=0.253;AMR_AF=0.1023;AFR_AF=0.003;EUR_AF=0.0447;SAS_AF=0.0307;AA=C|||;VT=SNP
8	4589168	rs293884	G	A	100	PASS	AC=2344;AF=0.468051;AN=5008;NS=2504;DP=16821;EAS_AF=0.5317;AMR_AF=0.4352;AFR_AF=0.5575;EUR_AF=0.4364;SAS_AF=0.3374;AA=G|||;VT=SNP
8	4589326	rs117861798	G	A	100	PASS	AC=108;AF=0.0215655;AN=5008;NS=2504;DP=16523;EAS_AF=0.0347;AMR_AF=0.0115;AFR_AF=0.0038;EUR_AF=0.0288;SAS_AF=0.0317;AA=G|||;VT=SNP
8	4589328	rs293885	C	G	100	PASS	AC=2840;AF=0.567093;AN=5008;NS=2504;DP=16611;EAS_AF=0.5357;AMR_AF=0.4856;AFR_AF=0.8147;EUR_AF=0.4781;SAS_AF=0.4141;AA=G|||;VT=SNP
8	4589564	rs293886	C	G	100	PASS	AC=1794;AF=0.358227;AN=5008;NS=2504;DP=16115;EAS_AF=0.5327;AMR_AF=0.3934;AFR_AF=0.1551;EUR_AF=0.4473;SAS_AF=0.3364;AA=C|||;VT=SNP
8	4589638	rs293887	G	A	100	PASS	AC=4774;AF=0.953275;AN=5008;NS=2504;DP=15499;EAS_AF=0.9851;AMR_AF=0.9481;AFR_AF=0.9902;EUR_AF=0.9076;SAS_AF=0.9213;AA=A|||;VT=SNP
8	4589698	rs293888	C	T	100	PASS	AC=1732;AF=0.345847;AN=5008;NS=2504;DP=15335;EAS_AF=0.5278;AMR_AF=0.3847;AFR_AF=0.1581;EUR_AF=0.4443;SAS_AF=0.2832;AA=C|||;VT=SNP
8	4589905	rs293889	A	G	100	PASS	AC=4780;AF=0.954473;AN=5008;NS=2504;DP=13814;EAS_AF=0.9851;AMR_AF=0.9481;AFR_AF=0.9932;EUR_AF=0.9076;SAS_AF=0.9233;AA=G|||;VT=SNP
8	4589921	rs143696711	G	T	100	PASS	AC=87;AF=0.0173722;AN=5008;NS=2504;DP=13586;EAS_AF=0.0179;AMR_AF=0.0086;AFR_AF=0.0038;EUR_AF=0.0288;SAS_AF=0.0297;AA=A|||;VT=SNP
8	4590057	rs13255293	T	C	100	PASS	AC=1766;AF=0.352636;AN=5008;NS=2504;DP=17494;EAS_AF=0.3651;AMR_AF=0.4669;AFR_AF=0.1513;EUR_AF=0.4205;SAS_AF=0.4611;AA=T|||;VT=SNP
8	4590131	rs73175322	G	A	100	PASS	AC=319;AF=0.0636981;AN=5008;NS=2504;DP=15937;EAS_AF=0.0367;AMR_AF=0.1138;AFR_AF=0.0144;EUR_AF=0.1163;SAS_AF=0.0685;AA=G|||;VT=SNP
8	4590910	rs13254205	G	A	100	PASS	AC=1652;AF=0.329872;AN=5008;NS=2504;DP=18577;EAS_AF=0.3085;AMR_AF=0.4496;AFR_AF=0.1331;EUR_AF=0.4066;SAS_AF=0.454;AA=G|||;VT=SNP
8	4591177	rs13257013	C	T	100	PASS	AC=2534;AF=0.50599;AN=5008;NS=2504;DP=20008;EAS_AF=0.4385;AMR_AF=0.5;AFR_AF=0.5991;EUR_AF=0.4066;SAS_AF=0.5562;AA=T|||;VT=SNP
8	4591833	rs293891	G	A	100	PASS	AC=4778;AF=0.954073;AN=5008;NS=2504;DP=14807;EAS_AF=0.9841;AMR_AF=0.9481;AFR_AF=0.9932;EUR_AF=0.9056;SAS_AF=0.9243;AA=A|||;VT=SNP
8	4592106	rs293892	C	T	100	PASS	AC=4779;AF=0.954273;AN=5008;NS=2504;DP=16535;EAS_AF=0.9851;AMR_AF=0.9481;AFR_AF=0.9932;EUR_AF=0.9056;SAS_AF=0.9243;AA=T|||;VT=SNP
8	4592274	rs293893	C	G	100	PASS	AC=4778;AF=0.954073;AN=5008;NS=2504;DP=17709;EAS_AF=0.9851;AMR_AF=0.9568;AFR_AF=0.9743;EUR_AF=0.9215;SAS_AF=0.9264;AA=G|||;VT=SNP
8	4593089	rs10481373	A	G	100	PASS	AC=1758;AF=0.351038;AN=5008;NS=2504;DP=20424;EAS_AF=0.38;AMR_AF=0.4841;AFR_AF=0.1142;EUR_AF=0.4245;SAS_AF=0.4714;AA=A|||;VT=SNP
8	4593211	rs117661997	C	T	100	PASS	AC=86;AF=0.0171725;AN=5008;NS=2504;DP=19452;EAS_AF=0.0317;AMR_AF=0.0029;AFR_AF=0.0015;EUR_AF=0.0199;SAS_AF=0.0307;AA=C|||;VT=SNP
8	4593530	rs77343108	A	G	100	PASS	AC=462;AF=0.0922524;AN=5008;NS=2504;DP=18663;EAS_AF=0.2599;AMR_AF=0.1066;AFR_AF=0.0363;EUR_AF=0.0477;SAS_AF=0.0307;AA=A|||;VT=SNP
8	4594994	rs2607549	C	T	100	PASS	AC=4764;AF=0.951278;AN=5008;NS=2504;DP=19733;EAS_AF=0.9573;AMR_AF=0.9452;AFR_AF=0.9932;EUR_AF=0.9225;SAS_AF=0.9223;AA=T|||;VT=SNP
8	4595103	rs2607550	T	C	100	PASS	AC=4769;AF=0.952276;AN=5008;NS=2504;DP=19773;EAS_AF=0.9593;AMR_AF=0.9467;AFR_AF=0.9939;EUR_AF=0.9225;SAS_AF=0.9233;AA=C|||;VT=SNP
8	4595140	rs11781201	T	A	100	PASS	AC=240;AF=0.0479233;AN=5008;NS=2504;DP=18503;EAS_AF=0.0427;AMR_AF=0.0533;AFR_AF=0.0174;EUR_AF=0.0626;SAS_AF=0.0757;AA=C|||;VT=SNP
8	4595668	rs1478263	A	C	100	PASS	AC=1878;AF=0.375;AN=5008;NS=2504;DP=18696;EAS_AF=0.3958;AMR_AF=0.4971;AFR_AF=0.2126;EUR_AF=0.4304;SAS_AF=0.4294;AA=A|||;VT=SNP
8	4595783	rs7464384	C	T	100	PASS	AC=164;AF=0.0327476;AN=5008;NS=2504;DP=19169;EAS_AF=0.0248;AMR_AF=0.0144;AFR_AF=0.0272;EUR_AF=0.0398;SAS_AF=0.0542;AA=C|||;VT=SNP
8	4595814	rs7826378	T	G	100	PASS	AC=2011;AF=0.401558;AN=5008;NS=2504;DP=19242;EAS_AF=0.5466;AMR_AF=0.4121;AFR_AF=0.1566;EUR_AF=0.5368;SAS_AF=0.4366;AA=T|||;VT=SNP
8	4595982	rs143475001	T	G	100	PASS	AC=136;AF=0.0271565;AN=5008;NS=2504;DP=15161;EAS_AF=0.0347;AMR_AF=0.0187;AFR_AF=0.0083;EUR_AF=0.0328;SAS_AF=0.045;AA=T|||;VT=SNP
8	4596574	rs1457187	T	C	100	PASS	AC=428;AF=0.0854633;AN=5008;NS=2504;DP=18923;EAS_AF=0.2232;AMR_AF=0.1052;AFR_AF=0.0295;EUR_AF=0.0517;SAS_AF=0.0399;AA=T|||;VT=SNP
8	4596801	rs1457186	G	A	100	PASS	AC=3652;AF=0.729233;AN=5008;NS=2504;DP=18427;EAS_AF=0.9544;AMR_AF=0.8184;AFR_AF=0.4622;EUR_AF=0.7634;SAS_AF=0.7597;AA=G|||;VT=SNP
8	4597023	rs1628885	C	T	100	PASS	AC=4708;AF=0.940096;AN=5008;NS=2504;DP=19047;EAS_AF=0.9583;AMR_AF=0.9395;AFR_AF=0.9924;EUR_AF=0.9036;SAS_AF=0.8885;AA=T|||;VT=SNP
8	4597073	rs7014938	G	C	100	PASS	AC=3641;AF=0.727037;AN=5008;NS=2504;DP=18180;EAS_AF=0.9544;AMR_AF=0.817;AFR_AF=0.4561;EUR_AF=0.7614;SAS_AF=0.7597;AA=G|||;VT=SNP
8	4597732	rs75277683	G	A	100	PASS	AC=126;AF=0.0251597;AN=5008;NS=2504;DP=18604;EAS_AF=0.0258;AMR_AF=0.013;AFR_AF=0.0008;EUR_AF=0.0398;SAS_AF=0.0511;AA=G|||;VT=SNP
8	4598189	rs11786489	G	C	100	PASS	AC=941;AF=0.187899;AN=5008;NS=2504;DP=16560;EAS_AF=0.247;AMR_AF=0.1744;AFR_AF=0.0825;EUR_AF=0.2406;SAS_AF=0.2249;AA=G|||;VT=SNP
8	4598256	rs1673237	T	C	100	PASS	AC=4697;AF=0.937899;AN=5008;NS=2504;DP=15848;EAS_AF=0.9573;AMR_AF=0.9395;AFR_AF=0.9818;EUR_AF=0.9036;SAS_AF=0.8926;AA=C|||;VT=SNP
8	4598510	rs1673236	G	T	100	PASS	AC=3746;AF=0.748003;AN=5008;NS=2504;DP=14953;EAS_AF=0.75;AMR_AF=0.7536;AFR_AF=0.8858;EUR_AF=0.6093;SAS_AF=0.6984;AA=C|||;VT=SNP
8	4598728	rs1478265	C	G	100	PASS	AC=2005;AF=0.400359;AN=5008;NS=2504;DP=14456;EAS_AF=0.4028;AMR_AF=0.5014;AFR_AF=0.3177;EUR_AF=0.4066;SAS_AF=0.4315;AA=C|||;VT=SNP
8	4598830	rs1478266	T	A	100	PASS	AC=1768;AF=0.353035;AN=5008;NS=2504;DP=15692;EAS_AF=0.3988;AMR_AF=0.4885;AFR_AF=0.1498;EUR_AF=0.4056;SAS_AF=0.4305;AA=T|||;VT=SNP
8	4599243	rs1611927	T	A	100	PASS	AC=4072;AF=0.813099;AN=5008;NS=2504;DP=16685;EAS_AF=0.6548;AMR_AF=0.8069;AFR_AF=0.9576;EUR_AF=0.8032;SAS_AF=0.7955;AA=A|||;VT=SNP
8	4599868	rs2617048	A	C	100	PASS	AC=818;AF=0.163339;AN=5008;NS=2504;DP=10602;EAS_AF=0.3065;AMR_AF=0.1455;AFR_AF=0.1634;EUR_AF=0.1024;SAS_AF=0.091;AA=A|||;VT=SNP
8	4600657	rs62484603	C	T	100	PASS	AC=938;AF=0.1873;AN=5008;NS=2504;DP=14836;EAS_AF=0.252;AMR_AF=0.1873;AFR_AF=0.084;EUR_AF=0.2485;SAS_AF=0.1973;AA=C|||;VT=SNP
8	4600754	rs1676938	A	G	100	PASS	AC=824;AF=0.164537;AN=5008;NS=2504;DP=16266;EAS_AF=0.3075;AMR_AF=0.1239;AFR_AF=0.1755;EUR_AF=0.1044;SAS_AF=0.093;AA=A|||;VT=SNP
8	4601284	rs13266752	G	A	100	PASS	AC=1734;AF=0.346246;AN=5008;NS=2504;DP=18493;EAS_AF=0.3631;AMR_AF=0.4813;AFR_AF=0.1505;EUR_AF=0.3897;SAS_AF=0.453;AA=A|||;VT=SNP
8	4602387	rs7830723	T	G	100	PASS	AC=1832;AF=0.365815;AN=5008;NS=2504;DP=14383;EAS_AF=0.4077;AMR_AF=0.5115;AFR_AF=0.1536;EUR_AF=0.4245;SAS_AF=0.4458;AA=T|||;VT=SNP
8	4603024	rs1673265	A	T	100	PASS	AC=4117;AF=0.822085;AN=5008;NS=2504;DP=15475;EAS_AF=0.7371;AMR_AF=0.8112;AFR_AF=0.9682;EUR_AF=0.7505;SAS_AF=0.7935;AA=T|||;VT=SNP
8	4603522	rs7006002	A	T	100	PASS	AC=1829;AF=0.365216;AN=5008;NS=2504;DP=18856;EAS_AF=0.4157;AMR_AF=0.4914;AFR_AF=0.177;EUR_AF=0.3917;SAS_AF=0.4509;AA=A|||;VT=SNP
8	4603614	rs117407134	G	A	100	PASS	AC=120;AF=0.0239617;AN=5008;NS=2504;DP=18625;EAS_AF=0.0327;AMR_AF=0.0115;AFR_AF=0.0083;EUR_AF=0.0268;SAS_AF=0.0419;AA=G|||;VT=SNP
8	4604006	rs35884987	C	T	100	PASS	AC=283;AF=0.0565096;AN=5008;NS=2504;DP=22542;EAS_AF=0.0456;AMR_AF=0.0634;AFR_AF=0.0068;EUR_AF=0.0825;SAS_AF=0.1033;AA=C|||;VT=SNP
8	4604021	rs1676941	G	A	100	PASS	AC=1495;AF=0.298522;AN=5008;NS=2504;DP=22370;EAS_AF=0.0506;AMR_AF=0.1873;AFR_AF=0.649;EUR_AF=0.2276;SAS_AF=0.2321;AA=A|||;VT=SNP
8	4604286	rs13279100	G	T	100	PASS	AC=1630;AF=0.325479;AN=5008;NS=2504;DP=20036;EAS_AF=0.3383;AMR_AF=0.4741;AFR_AF=0.146;EUR_AF=0.3618;SAS_AF=0.4121;AA=G|||;VT=SNP
8	4604338	rs13281409	C	G	100	PASS	AC=1651;AF=0.329673;AN=5008;NS=2504;DP=22074;EAS_AF=0.3571;AMR_AF=0.4741;AFR_AF=0.1452;EUR_AF=0.3638;SAS_AF=0.4131;AA=C|||;VT=SNP
8	4604452	rs1673260	T	G	100	PASS	AC=4017;AF=0.802117;AN=5008;NS=2504;DP=21668;EAS_AF=0.7321;AMR_AF=0.8069;AFR_AF=0.9213;EUR_AF=0.7455;SAS_AF=0.7679;AA=G|||;VT=SNP
8	4604523	rs13279882	G	A	100	PASS	AC=1594;AF=0.318291;AN=5008;NS=2504;DP=16969;EAS_AF=0.371;AMR_AF=0.4712;AFR_AF=0.1445;EUR_AF=0.3469;SAS_AF=0.3609;AA=G|||;VT=SNP
8	4604686	rs78055712	G	T	100	PASS	AC=427;AF=0.0852636;AN=5008;NS=2504;DP=17340;EAS_AF=0.25;AMR_AF=0.0865;AFR_AF=0.0348;EUR_AF=0.0417;SAS_AF=0.0276;AA=G|||;VT=SNP
8	4604769	rs13252507	G	A	100	PASS	AC=305;AF=0.0609026;AN=5008;NS=2504;DP=20315;EAS_AF=0.0446;AMR_AF=0.062;AFR_AF=0.0265;EUR_AF=0.0815;SAS_AF=0.1022;AA=G|||;VT=SNP
8	4604899	rs34059473	G	C	100	PASS	AC=264;AF=0.0527157;AN=5008;NS=2504;DP=19426;EAS_AF=0.0446;AMR_AF=0.0605;AFR_AF=0.0068;EUR_AF=0.0716;SAS_AF=0.0982;AA=G|||;VT=SNP
8	4604908	rs13255065	C	G	100	PASS	AC=1661;AF=0.331669;AN=5008;NS=2504;DP=19428;EAS_AF=0.372;AMR_AF=0.4755;AFR_AF=0.1422;EUR_AF=0.3628;SAS_AF=0.4121;AA=G|||;VT=SNP
8	4604913	rs71523644	C	A	100	PASS	AC=288;AF=0.057508;AN=5008;NS=2504;DP=19636;EAS_AF=0.0446;AMR_AF=0.0605;AFR_AF=0.025;EUR_AF=0.0716;SAS_AF=0.0982;AA=C|||;VT=SNP
8	4604924	rs34547061	G	A	100	PASS	AC=264;AF=0.0527157;AN=5008;NS=2504;DP=19553;EAS_AF=0.0446;AMR_AF=0.0605;AFR_AF=0.0068;EUR_AF=0.0716;SAS_AF=0.0982;AA=G|||;VT=SNP
8	4605009	rs1676942	T	G	100	PASS	AC=2513;AF=0.501797;AN=5008;NS=2504;DP=18939;EAS_AF=0.376;AMR_AF=0.5951;AFR_AF=0.5363;EUR_AF=0.5288;SAS_AF=0.4908;AA=G|||;VT=SNP
8	4605050	rs78793166	C	G	100	PASS	AC=235;AF=0.0469249;AN=5008;NS=2504;DP=20321;EAS_AF=0.0248;AMR_AF=0.0317;AFR_AF=0.028;EUR_AF=0.0676;SAS_AF=0.0849;AA=C|||;VT=SNP
8	4605170	rs114964937	A	C	100	PASS	AC=138;AF=0.0275559;AN=5008;NS=2504;DP=20929;EAS_AF=0.0337;AMR_AF=0.0144;AFR_AF=0.0182;EUR_AF=0.0278;SAS_AF=0.0429;AA=A|||;VT=SNP
8	4605176	rs11136764	A	C	100	PASS	AC=1727;AF=0.344848;AN=5008;NS=2504;DP=21108;EAS_AF=0.4087;AMR_AF=0.5245;AFR_AF=0.1445;EUR_AF=0.3728;SAS_AF=0.3937;AA=A|||;VT=SNP
8	4605252	rs34255247	C	T	100	PASS	AC=290;AF=0.0579073;AN=5008;NS=2504;DP=21182;EAS_AF=0.0446;AMR_AF=0.0605;AFR_AF=0.0265;EUR_AF=0.0716;SAS_AF=0.0982;AA=C|||;VT=SNP
8	4605319	rs11136765	C	T	100	PASS	AC=1633;AF=0.326078;AN=5008;NS=2504;DP=21087;EAS_AF=0.371;AMR_AF=0.4755;AFR_AF=0.1384;EUR_AF=0.3618;SAS_AF=0.3906;AA=C|||;VT=SNP
8	4605366	rs10503272	G	C	100	PASS	AC=1683;AF=0.336062;AN=5008;NS=2504;DP=22747;EAS_AF=0.372;AMR_AF=0.4769;AFR_AF=0.1422;EUR_AF=0.3648;SAS_AF=0.4315;AA=G|||;VT=SNP
8	4605405	rs4875375	C	G	100	PASS	AC=648;AF=0.129393;AN=5008;NS=2504;DP=23472;EAS_AF=0.2788;AMR_AF=0.1153;AFR_AF=0.0703;EUR_AF=0.1004;SAS_AF=0.0951;AA=C|||;VT=SNP
8	4605488	rs10503273	C	G	100	PASS	AC=1629;AF=0.32528;AN=5008;NS=2504;DP=23268;EAS_AF=0.372;AMR_AF=0.4755;AFR_AF=0.1392;EUR_AF=0.3618;SAS_AF=0.3845;AA=C|||;VT=SNP
8	4605590	rs12156032	C	T	100	PASS	AC=1641;AF=0.327676;AN=5008;NS=2504;DP=19274;EAS_AF=0.372;AMR_AF=0.4769;AFR_AF=0.143;EUR_AF=0.3618;SAS_AF=0.3906;AA=C|||;VT=SNP
8	4605662	rs12156079	C	T	100	PASS	AC=1635;AF=0.326478;AN=5008;NS=2504;DP=19979;EAS_AF=0.372;AMR_AF=0.4769;AFR_AF=0.1422;EUR_AF=0.3618;SAS_AF=0.3855;AA=C|||;VT=SNP
8	4605787	rs12156337	A	G	100	PASS	AC=1642;AF=0.327875;AN=5008;NS=2504;DP=21527;EAS_AF=0.374;AMR_AF=0.4769;AFR_AF=0.1422;EUR_AF=0.3618;SAS_AF=0.3906;AA=A|||;VT=SNP
8	4605799	rs79675349	C	T	100	PASS	AC=83;AF=0.0165735;AN=5008;NS=2504;DP=21492;EAS_AF=0.0565;AMR_AF=0.0072;AFR_AF=0.0008;EUR_AF=0.0119;SAS_AF=0.0082;AA=C|||;VT=SNP
8	4605810	rs10503274	C	T	100	PASS	AC=1634;AF=0.326278;AN=5008;NS=2504;DP=21611;EAS_AF=0.372;AMR_AF=0.4769;AFR_AF=0.1422;EUR_AF=0.3618;SAS_AF=0.3845;AA=c|||;VT=SNP
8	4606082	rs7827261	G	A	100	PASS	AC=1638;AF=0.327077;AN=5008;NS=2504;DP=17975;EAS_AF=0.372;AMR_AF=0.4769;AFR_AF=0.1415;EUR_AF=0.3618;SAS_AF=0.3896;AA=G|||;VT=SNP
8	4606271	rs1673258	C	T	100	PASS	AC=2953;AF=0.589657;AN=5008;NS=2504;DP=18293;EAS_AF=0.4196;AMR_AF=0.6542;AFR_AF=0.6687;EUR_AF=0.5875;SAS_AF=0.6145;AA=T|||;VT=SNP
8	4606316	rs7827548	G	C	100	PASS	AC=1639;AF=0.327276;AN=5008;NS=2504;DP=19030;EAS_AF=0.372;AMR_AF=0.4769;AFR_AF=0.1422;EUR_AF=0.3618;SAS_AF=0.3896;AA=C|||;VT=SNP
8	4606341	rs7827664	G	A	100	PASS	AC=1639;AF=0.327276;AN=5008;NS=2504;DP=18773;EAS_AF=0.372;AMR_AF=0.4769;AFR_AF=0.1422;EUR_AF=0.3618;SAS_AF=0.3896;AA=G|||;VT=SNP
8	4606409	rs1676945	C	T	100	PASS	AC=822;AF=0.164137;AN=5008;NS=2504;DP=17094;EAS_AF=0.1091;AMR_AF=0.1037;AFR_AF=0.3116;EUR_AF=0.1531;SAS_AF=0.0757;AA=c|||;VT=SNP
8	4606609	rs1673257	C	T	100	PASS	AC=1469;AF=0.293331;AN=5008;NS=2504;DP=16990;EAS_AF=0.2827;AMR_AF=0.2233;AFR_AF=0.4584;EUR_AF=0.2614;SAS_AF=0.1636;AA=C|||;VT=SNP
8	4606902	rs73497874	T	A	100	PASS	AC=585;AF=0.116813;AN=5008;NS=2504;DP=15996;EAS_AF=0.25;AMR_AF=0.0965;AFR_AF=0.112;EUR_AF=0.0676;SAS_AF=0.0511;AA=T|||;VT=SNP
8	4606955	rs7831951	G	A	100	PASS	AC=1558;AF=0.311102;AN=5008;NS=2504;DP=16033;EAS_AF=0.3681;AMR_AF=0.4669;AFR_AF=0.1415;EUR_AF=0.329;SAS_AF=0.3528;AA=G|||;VT=SNP
8	4607277	rs78848291	A	C	100	PASS	AC=636;AF=0.126997;AN=5008;NS=2504;DP=12197;EAS_AF=0.25;AMR_AF=0.1023;AFR_AF=0.1331;EUR_AF=0.0855;SAS_AF=0.0521;AA=A|||;VT=SNP
8	4607347	rs35013512	G	A	100	PASS	AC=306;AF=0.0611022;AN=5008;NS=2504;DP=11353;EAS_AF=0.0437;AMR_AF=0.0605;AFR_AF=0.0401;EUR_AF=0.0716;SAS_AF=0.0971;AA=G|||;VT=SNP
8	4607532	rs36052856	T	A	100	PASS	AC=1827;AF=0.364816;AN=5008;NS=2504;DP=10846;EAS_AF=0.3264;AMR_AF=0.2824;AFR_AF=0.5061;EUR_AF=0.328;SAS_AF=0.3098;AA=T|||;VT=SNP
8	4607581	rs56197347	T	C	100	PASS	AC=1566;AF=0.3127;AN=5008;NS=2504;DP=11528;EAS_AF=0.3462;AMR_AF=0.2867;AFR_AF=0.3933;EUR_AF=0.2922;SAS_AF=0.2086;AA=T|||;VT=SNP
8	4607604	rs13248878	C	T	100	PASS	AC=3944;AF=0.78754;AN=5008;NS=2504;DP=11264;EAS_AF=0.7639;AMR_AF=0.8487;AFR_AF=0.8154;EUR_AF=0.7475;SAS_AF=0.772;AA=T|||;VT=SNP
8	4607750	rs2607552	C	A	100	PASS	AC=3695;AF=0.737819;AN=5008;NS=2504;DP=8957;EAS_AF=0.7351;AMR_AF=0.8112;AFR_AF=0.7383;EUR_AF=0.6958;SAS_AF=0.7311;AA=A|||;VT=SNP
8	4607780	rs142587282	C	T	100	PASS	AC=379;AF=0.0756789;AN=5008;NS=2504;DP=10965;EAS_AF=0.0456;AMR_AF=0.0663;AFR_AF=0.0847;EUR_AF=0.0716;SAS_AF=0.1053;AA=T|||;VT=SNP
8	4607875	rs1676948	T	C	100	PASS	AC=909;AF=0.18151;AN=5008;NS=2504;DP=13258;EAS_AF=0.0327;AMR_AF=0.1124;AFR_AF=0.3873;EUR_AF=0.1759;SAS_AF=0.1115;AA=T|||;VT=SNP
8	4607895	rs116325351	G	C	100	PASS	AC=286;AF=0.0571086;AN=5008;NS=2504;DP=13641;EAS_AF=0.0278;AMR_AF=0.0418;AFR_AF=0.028;EUR_AF=0.0944;SAS_AF=0.0992;AA=G|||;VT=SNP
8	4608117	rs4875376	C	T	100	PASS	AC=3055;AF=0.610024;AN=5008;NS=2504;DP=14650;EAS_AF=0.7302;AMR_AF=0.7334;AFR_AF=0.4251;EUR_AF=0.5785;SAS_AF=0.681;AA=C|||;VT=SNP
8	4608120	rs4875377	G	C	100	PASS	AC=2886;AF=0.576278;AN=5008;NS=2504;DP=14805;EAS_AF=0.7312;AMR_AF=0.7262;AFR_AF=0.3116;EUR_AF=0.5785;SAS_AF=0.6656;AA=G|||;VT=SNP
8	4608380	rs1673255	T	A	100	PASS	AC=829;AF=0.165535;AN=5008;NS=2504;DP=18328;EAS_AF=0.0317;AMR_AF=0.111;AFR_AF=0.3268;EUR_AF=0.1769;SAS_AF=0.1125;AA=T|||;VT=SNP
8	4608454	rs4875378	T	C	100	PASS	AC=2910;AF=0.58107;AN=5008;NS=2504;DP=17643;EAS_AF=0.6706;AMR_AF=0.7262;AFR_AF=0.3956;EUR_AF=0.5676;SAS_AF=0.6503;AA=T|||;VT=SNP
8	4608481	rs1673254	T	G	100	PASS	AC=3845;AF=0.767772;AN=5008;NS=2504;DP=18361;EAS_AF=0.7024;AMR_AF=0.8386;AFR_AF=0.7995;EUR_AF=0.7435;SAS_AF=0.7669;AA=G|||;VT=SNP
8	4608483	rs1676949	T	A	100	PASS	AC=3845;AF=0.767772;AN=5008;NS=2504;DP=18375;EAS_AF=0.7024;AMR_AF=0.8386;AFR_AF=0.7995;EUR_AF=0.7435;SAS_AF=0.7669;AA=A|||;VT=SNP
8	4608632	rs1612370	A	C	100	PASS	AC=4007;AF=0.80012;AN=5008;NS=2504;DP=19210;EAS_AF=0.7639;AMR_AF=0.8487;AFR_AF=0.8366;EUR_AF=0.7565;SAS_AF=0.7986;AA=C|||;VT=SNP
8	4608634	rs12056843	C	T	100	PASS	AC=2449;AF=0.489018;AN=5008;NS=2504;DP=19169;EAS_AF=0.625;AMR_AF=0.6398;AFR_AF=0.2685;EUR_AF=0.4801;SAS_AF=0.5491;AA=C|||;VT=SNP
8	4608803	rs12056373	A	G	100	PASS	AC=2847;AF=0.56849;AN=5008;NS=2504;DP=16538;EAS_AF=0.6716;AMR_AF=0.7262;AFR_AF=0.3283;EUR_AF=0.5716;SAS_AF=0.6718;AA=A|||;VT=SNP
8	4608932	rs78752693	G	A	100	PASS	AC=140;AF=0.0279553;AN=5008;NS=2504;DP=15644;EAS_AF=0.0268;AMR_AF=0.0101;AFR_AF=0.0681;EUR_AF=0.0119;SAS_AF=0.0041;AA=A|||;VT=SNP
8	4609232	rs12541886	A	G	100	PASS	AC=2668;AF=0.532748;AN=5008;NS=2504;DP=17412;EAS_AF=0.626;AMR_AF=0.6556;AFR_AF=0.4402;EUR_AF=0.4801;SAS_AF=0.5286;AA=A|||;VT=SNP
8	4609266	rs77998859	G	C	100	PASS	AC=85;AF=0.0169728;AN=5008;NS=2504;DP=17675;EAS_AF=0.0585;AMR_AF=0.0072;AFR_AF=0.0008;EUR_AF=0.0119;SAS_AF=0.0082;AA=G|||;VT=SNP
8	4609284	rs1673253	T	A	100	PASS	AC=815;AF=0.16274;AN=5008;NS=2504;DP=17340;EAS_AF=0.0337;AMR_AF=0.1066;AFR_AF=0.3056;EUR_AF=0.167;SAS_AF=0.138;AA=T|||;VT=SNP
8	4609806	rs6989364	G	A	100	PASS	AC=2448;AF=0.488818;AN=5008;NS=2504;DP=18314;EAS_AF=0.622;AMR_AF=0.6542;AFR_AF=0.292;EUR_AF=0.4861;SAS_AF=0.5031;AA=G|||;VT=SNP
8	4609890	rs79922142	T	C	100	PASS	AC=90;AF=0.0179712;AN=5008;NS=2504;DP=18424;EAS_AF=0.0595;AMR_AF=0.0072;AFR_AF=0.0008;EUR_AF=0.0119;SAS_AF=0.0123;AA=T|||;VT=SNP
8	4609929	rs11136766	G	C	100	PASS	AC=682;AF=0.136182;AN=5008;NS=2504;DP=18269;EAS_AF=0.3433;AMR_AF=0.1585;AFR_AF=0.0204;EUR_AF=0.1034;SAS_AF=0.0971;AA=G|||;VT=SNP
8	4609933	rs1992200	G	T	100	PASS	AC=2436;AF=0.486422;AN=5008;NS=2504;DP=18339;EAS_AF=0.622;AMR_AF=0.6484;AFR_AF=0.292;EUR_AF=0.4791;SAS_AF=0.502;AA=T|||;VT=SNP
8	4609935	rs11776095	A	T	100	PASS	AC=472;AF=0.0942492;AN=5008;NS=2504;DP=18345;EAS_AF=0.0456;AMR_AF=0.0821;AFR_AF=0.121;EUR_AF=0.0905;SAS_AF=0.1207;AA=A|||;VT=SNP
8	4609970	rs1992201	G	C	100	PASS	AC=2767;AF=0.552516;AN=5008;NS=2504;DP=18463;EAS_AF=0.6706;AMR_AF=0.7248;AFR_AF=0.3071;EUR_AF=0.5696;SAS_AF=0.6227;AA=G|||;VT=SNP
8	4610096	rs1992202	G	A	100	PASS	AC=2481;AF=0.495407;AN=5008;NS=2504;DP=19639;EAS_AF=0.62;AMR_AF=0.6556;AFR_AF=0.2965;EUR_AF=0.4881;SAS_AF=0.5297;AA=A|||;VT=SNP
8	4610253	rs75819045	T	A	100	PASS	AC=86;AF=0.0171725;AN=5008;NS=2504;DP=18562;EAS_AF=0.0595;AMR_AF=0.0072;AFR_AF=0.0008;EUR_AF=0.0119;SAS_AF=0.0082;AA=T|||;VT=SNP
8	4610294	rs117697740	T	C	100	PASS	AC=86;AF=0.0171725;AN=5008;NS=2504;DP=18042;EAS_AF=0.0595;AMR_AF=0.0072;AFR_AF=0.0008;EUR_AF=0.0119;SAS_AF=0.0082;AA=T|||;VT=SNP
8	4610345	rs2407592	A	G	100	PASS	AC=2444;AF=0.488019;AN=5008;NS=2504;DP=17903;EAS_AF=0.622;AMR_AF=0.6499;AFR_AF=0.2973;EUR_AF=0.4791;SAS_AF=0.502;AA=G|||;VT=SNP
8	4610495	rs6558908	T	C	100	PASS	AC=2465;AF=0.492212;AN=5008;NS=2504;DP=19547;EAS_AF=0.622;AMR_AF=0.6499;AFR_AF=0.2958;EUR_AF=0.4801;SAS_AF=0.5245;AA=C|||;VT=SNP
8	4610510	rs6558909	G	A	100	PASS	AC=2442;AF=0.48762;AN=5008;NS=2504;DP=19064;EAS_AF=0.622;AMR_AF=0.6499;AFR_AF=0.2958;EUR_AF=0.4801;SAS_AF=0.501;AA=G|||;VT=SNP
8	4610549	rs75184275	G	C	100	PASS	AC=91;AF=0.0181709;AN=5008;NS=2504;DP=19656;EAS_AF=0.0595;AMR_AF=0.0072;AFR_AF=0.0008;EUR_AF=0.0129;SAS_AF=0.0123;AA=G|||;VT=SNP
8	4610693	rs6558910	C	T	100	PASS	AC=2403;AF=0.479832;AN=5008;NS=2504;DP=16198;EAS_AF=0.623;AMR_AF=0.6499;AFR_AF=0.2648;EUR_AF=0.4791;SAS_AF=0.5031;AA=T|||;VT=SNP
8	4610703	rs6558911	T	C	100	PASS	AC=2417;AF=0.482628;AN=5008;NS=2504;DP=16080;EAS_AF=0.6399;AMR_AF=0.6499;AFR_AF=0.2632;EUR_AF=0.4791;SAS_AF=0.502;AA=T|||;VT=SNP
8	4610893	rs6558912	G	C	100	PASS	AC=2385;AF=0.476238;AN=5008;NS=2504;DP=16517;EAS_AF=0.622;AMR_AF=0.6542;AFR_AF=0.2458;EUR_AF=0.4871;SAS_AF=0.5;AA=G|||;VT=SNP
8	4611071	rs17418933	C	A	100	PASS	AC=1449;AF=0.289337;AN=5008;NS=2504;DP=19252;EAS_AF=0.2758;AMR_AF=0.464;AFR_AF=0.112;EUR_AF=0.333;SAS_AF=0.3742;AA=C|||;VT=SNP
8	4611823	rs76221251	T	C	100	PASS	AC=86;AF=0.0171725;AN=5008;NS=2504;DP=19399;EAS_AF=0.0595;AMR_AF=0.0072;AFR_AF=0.0008;EUR_AF=0.0119;SAS_AF=0.0082;AA=T|||;VT=SNP
8	4611924	rs12677376	T	C	100	PASS	AC=668;AF=0.133387;AN=5008;NS=2504;DP=20110;EAS_AF=0.3085;AMR_AF=0.1599;AFR_AF=0.0333;EUR_AF=0.1064;SAS_AF=0.0971;AA=T|||;VT=SNP
8	4612007	rs9657369	C	A	100	PASS	AC=393;AF=0.0784744;AN=5008;NS=2504;DP=21787;EAS_AF=0.0446;AMR_AF=0.0778;AFR_AF=0.0628;EUR_AF=0.0895;SAS_AF=0.1237;AA=C|||;VT=SNP
8	4612126	rs1676950	A	C	100	PASS	AC=4054;AF=0.809505;AN=5008;NS=2504;DP=16468;EAS_AF=0.7817;AMR_AF=0.8689;AFR_AF=0.8404;EUR_AF=0.7644;SAS_AF=0.8006;AA=C|||;VT=SNP
8	4612144	rs1676951	T	C	100	PASS	AC=3971;AF=0.792931;AN=5008;NS=2504;DP=16293;EAS_AF=0.7817;AMR_AF=0.8588;AFR_AF=0.7852;EUR_AF=0.7614;SAS_AF=0.8006;AA=C|||;VT=SNP
8	4612225	rs35206522	G	A	100	PASS	AC=663;AF=0.132388;AN=5008;NS=2504;DP=16878;EAS_AF=0.3085;AMR_AF=0.1599;AFR_AF=0.0303;EUR_AF=0.1064;SAS_AF=0.0961;AA=G|||;VT=SNP
8	4612306	rs11781265	G	C	100	PASS	AC=358;AF=0.0714856;AN=5008;NS=2504;DP=17917;EAS_AF=0.0456;AMR_AF=0.0793;AFR_AF=0.0356;EUR_AF=0.0895;SAS_AF=0.1227;AA=G|||;VT=SNP
8	4612352	rs11774640	C	T	100	PASS	AC=421;AF=0.0840655;AN=5008;NS=2504;DP=17206;EAS_AF=0.0446;AMR_AF=0.0807;AFR_AF=0.0825;EUR_AF=0.0924;SAS_AF=0.1207;AA=C|||;VT=SNP
8	4612725	rs17071202	T	C	100	PASS	AC=555;AF=0.110823;AN=5008;NS=2504;DP=16475;EAS_AF=0.0456;AMR_AF=0.0836;AFR_AF=0.1747;EUR_AF=0.0905;SAS_AF=0.1319;AA=t|||;VT=SNP
8	4612757	rs17071204	G	C	100	PASS	AC=521;AF=0.104034;AN=5008;NS=2504;DP=16660;EAS_AF=0.0456;AMR_AF=0.0836;AFR_AF=0.1566;EUR_AF=0.0905;SAS_AF=0.1217;AA=g|||;VT=SNP
8	4612786	rs17071205	A	G	100	PASS	AC=545;AF=0.108826;AN=5008;NS=2504;DP=15847;EAS_AF=0.0456;AMR_AF=0.0836;AFR_AF=0.1747;EUR_AF=0.0905;SAS_AF=0.1217;AA=a|||;VT=SNP
8	4612823	rs4875379	A	G	100	PASS	AC=697;AF=0.139177;AN=5008;NS=2504;DP=15487;EAS_AF=0.3413;AMR_AF=0.1599;AFR_AF=0.031;EUR_AF=0.1064;SAS_AF=0.0961;AA=a|||;VT=SNP
8	4613200	rs4875115	T	C	100	PASS	AC=732;AF=0.146166;AN=5008;NS=2504;DP=17405;EAS_AF=0.3423;AMR_AF=0.1657;AFR_AF=0.0537;EUR_AF=0.1064;SAS_AF=0.0961;AA=t|||;VT=SNP
8	4613391	rs1350309	G	A	100	PASS	AC=3798;AF=0.758387;AN=5008;NS=2504;DP=17603;EAS_AF=0.7798;AMR_AF=0.8213;AFR_AF=0.764;EUR_AF=0.6938;SAS_AF=0.7505;AA=a|||;VT=SNP
8	4613532	rs13267754	G	C	100	PASS	AC=317;AF=0.0632987;AN=5008;NS=2504;DP=17475;EAS_AF=0.0446;AMR_AF=0.0706;AFR_AF=0.0197;EUR_AF=0.0795;SAS_AF=0.1196;AA=g|||;VT=SNP
8	4613548	rs1350308	T	G	100	PASS	AC=3336;AF=0.666134;AN=5008;NS=2504;DP=17708;EAS_AF=0.6776;AMR_AF=0.7651;AFR_AF=0.6142;EUR_AF=0.6521;SAS_AF=0.6687;AA=t|||;VT=SNP
8	4613908	rs6997881	T	C	100	PASS	AC=1733;AF=0.346046;AN=5008;NS=2504;DP=15679;EAS_AF=0.3363;AMR_AF=0.4885;AFR_AF=0.1959;EUR_AF=0.3757;SAS_AF=0.4274;AA=T|||;VT=SNP
8	4614168	rs10503275	G	A	100	PASS	AC=317;AF=0.0632987;AN=5008;NS=2504;DP=15420;EAS_AF=0.0446;AMR_AF=0.0706;AFR_AF=0.0197;EUR_AF=0.0785;SAS_AF=0.1207;AA=G|||;VT=SNP
8	4614345	rs1676953	G	T	100	PASS	AC=3979;AF=0.794529;AN=5008;NS=2504;DP=16306;EAS_AF=0.7788;AMR_AF=0.8415;AFR_AF=0.8238;EUR_AF=0.7346;SAS_AF=0.7996;AA=T|||;VT=SNP
8	4614348	rs1673249	C	A	100	PASS	AC=3980;AF=0.794728;AN=5008;NS=2504;DP=16380;EAS_AF=0.7788;AMR_AF=0.8415;AFR_AF=0.8245;EUR_AF=0.7346;SAS_AF=0.7996;AA=A|||;VT=SNP
8	4614411	rs1673248	G	A	100	PASS	AC=3152;AF=0.629393;AN=5008;NS=2504;DP=17998;EAS_AF=0.6726;AMR_AF=0.745;AFR_AF=0.5189;EUR_AF=0.6421;SAS_AF=0.6391;AA=G|||;VT=SNP
8	4614484	rs75387659	A	G	100	PASS	AC=111;AF=0.0221645;AN=5008;NS=2504;DP=18338;EAS_AF=0.0595;AMR_AF=0.0072;AFR_AF=0.0182;EUR_AF=0.0119;SAS_AF=0.0102;AA=G|||;VT=SNP
8	4614553	rs899146	A	G	100	PASS	AC=3726;AF=0.74401;AN=5008;NS=2504;DP=18032;EAS_AF=0.7202;AMR_AF=0.8343;AFR_AF=0.6959;EUR_AF=0.7256;SAS_AF=0.7883;AA=A|||;VT=SNP
8	4614665	rs12546236	C	T	100	PASS	AC=1457;AF=0.290935;AN=5008;NS=2504;DP=18565;EAS_AF=0.3016;AMR_AF=0.4755;AFR_AF=0.0514;EUR_AF=0.3618;SAS_AF=0.3998;AA=C|||;VT=SNP
8	4614866	rs77165937	T	C	100	PASS	AC=87;AF=0.0173722;AN=5008;NS=2504;DP=20753;EAS_AF=0.0585;AMR_AF=0.0072;AFR_AF=0.0008;EUR_AF=0.0119;SAS_AF=0.0102;AA=T|||;VT=SNP
8	4615650	rs4551379	T	C	100	PASS	AC=1137;AF=0.227037;AN=5008;NS=2504;DP=18001;EAS_AF=0.2262;AMR_AF=0.4395;AFR_AF=0.0151;EUR_AF=0.3032;SAS_AF=0.2853;AA=T|||;VT=SNP
8	4615930	rs75698362	A	G	100	PASS	AC=87;AF=0.0173722;AN=5008;NS=2504;DP=21325;EAS_AF=0.0595;AMR_AF=0.0072;AFR_AF=0.0008;EUR_AF=0.0119;SAS_AF=0.0092;AA=A|||;VT=SNP
8	4616163	rs12541854	G	C	100	PASS	AC=1675;AF=0.334465;AN=5008;NS=2504;DP=21594;EAS_AF=0.3056;AMR_AF=0.4914;AFR_AF=0.1566;EUR_AF=0.3926;SAS_AF=0.4335;AA=G|||;VT=SNP
8	4616216	rs1676957	G	A	100	PASS	AC=895;AF=0.178714;AN=5008;NS=2504;DP=20546;EAS_AF=0.0347;AMR_AF=0.1066;AFR_AF=0.3593;EUR_AF=0.168;SAS_AF=0.1452;AA=G|||;VT=SNP
8	4616279	rs1676958	T	G	100	PASS	AC=892;AF=0.178115;AN=5008;NS=2504;DP=19432;EAS_AF=0.0337;AMR_AF=0.1066;AFR_AF=0.3578;EUR_AF=0.168;SAS_AF=0.1452;AA=T|||;VT=SNP
8	4616394	rs11775255	G	C	100	PASS	AC=394;AF=0.0786741;AN=5008;NS=2504;DP=19108;EAS_AF=0.1062;AMR_AF=0.0778;AFR_AF=0.0265;EUR_AF=0.0915;SAS_AF=0.1084;AA=G|||;VT=SNP
8	4616441	rs35789962	G	A	100	PASS	AC=1570;AF=0.313498;AN=5008;NS=2504;DP=20613;EAS_AF=0.3016;AMR_AF=0.4755;AFR_AF=0.1309;EUR_AF=0.3519;SAS_AF=0.4182;AA=G|||;VT=SNP
8	4616498	rs12682084	T	A	100	PASS	AC=740;AF=0.147764;AN=5008;NS=2504;DP=21632;EAS_AF=0.3383;AMR_AF=0.1787;AFR_AF=0.034;EUR_AF=0.1272;SAS_AF=0.1043;AA=T|||;VT=SNP
8	4616579	rs11775298	G	C	100	PASS	AC=343;AF=0.0684904;AN=5008;NS=2504;DP=22488;EAS_AF=0.0456;AMR_AF=0.0764;AFR_AF=0.0265;EUR_AF=0.0915;SAS_AF=0.1196;AA=G|||;VT=SNP
8	4616796	rs1673247	A	C	100	PASS	AC=974;AF=0.194489;AN=5008;NS=2504;DP=17127;EAS_AF=0.0367;AMR_AF=0.1153;AFR_AF=0.413;EUR_AF=0.168;SAS_AF=0.1452;AA=C|||;VT=SNP
8	4616956	rs1676959	A	G	100	PASS	AC=1431;AF=0.285743;AN=5008;NS=2504;DP=22516;EAS_AF=0.0665;AMR_AF=0.1888;AFR_AF=0.5318;EUR_AF=0.2952;SAS_AF=0.2382;AA=A|||;VT=SNP
8	4616981	rs2169739	C	A	100	PASS	AC=2030;AF=0.405351;AN=5008;NS=2504;DP=23241;EAS_AF=0.6062;AMR_AF=0.5908;AFR_AF=0.1528;EUR_AF=0.3777;SAS_AF=0.4366;AA=C|||;VT=SNP
8	4617087	rs35306804	C	T	100	PASS	AC=324;AF=0.0646965;AN=5008;NS=2504;DP=19548;EAS_AF=0.0456;AMR_AF=0.0764;AFR_AF=0.025;EUR_AF=0.0915;SAS_AF=0.1022;AA=C|||;VT=SNP
8	4617441	rs1673246	T	C	100	PASS	AC=1405;AF=0.280551;AN=5008;NS=2504;DP=21108;EAS_AF=0.0665;AMR_AF=0.1859;AFR_AF=0.5129;EUR_AF=0.2942;SAS_AF=0.2403;AA=T|||;VT=SNP
8	4617778	rs1350307	A	G	100	PASS	AC=4051;AF=0.808906;AN=5008;NS=2504;DP=19366;EAS_AF=0.7798;AMR_AF=0.8573;AFR_AF=0.8419;EUR_AF=0.7624;SAS_AF=0.8078;AA=G|||;VT=SNP
8	4617810	rs1379326	T	C	100	PASS	AC=1648;AF=0.329073;AN=5008;NS=2504;DP=19299;EAS_AF=0.3462;AMR_AF=0.2983;AFR_AF=0.4017;EUR_AF=0.3062;SAS_AF=0.2587;AA=T|||;VT=SNP
8	4618156	rs79150251	G	C	100	PASS	AC=333;AF=0.0664936;AN=5008;NS=2504;DP=15980;EAS_AF=0.0298;AMR_AF=0.0634;AFR_AF=0.0325;EUR_AF=0.1223;SAS_AF=0.0951;AA=G|||;VT=SNP
8	4618190	rs6981893	T	C	100	PASS	AC=351;AF=0.0700879;AN=5008;NS=2504;DP=16502;EAS_AF=0.0298;AMR_AF=0.0648;AFR_AF=0.0454;EUR_AF=0.1223;SAS_AF=0.0951;AA=C|||;VT=SNP
8	4618197	rs2607553	C	T	100	PASS	AC=4010;AF=0.800719;AN=5008;NS=2504;DP=16579;EAS_AF=0.7798;AMR_AF=0.8617;AFR_AF=0.8003;EUR_AF=0.7724;SAS_AF=0.8088;AA=T|||;VT=SNP
8	4618380	rs1673243	A	G	100	PASS	AC=4075;AF=0.813698;AN=5008;NS=2504;DP=17023;EAS_AF=0.7798;AMR_AF=0.8703;AFR_AF=0.8419;EUR_AF=0.7763;SAS_AF=0.8088;AA=G|||;VT=SNP
8	4618409	rs77575729	A	G	100	PASS	AC=88;AF=0.0175719;AN=5008;NS=2504;DP=17603;EAS_AF=0.0595;AMR_AF=0.0072;AFR_AF=0.0008;EUR_AF=0.0119;SAS_AF=0.0102;AA=A|||;VT=SNP
8	4618522	rs6982167	A	T	100	PASS	AC=427;AF=0.0852636;AN=5008;NS=2504;DP=19893;EAS_AF=0.0288;AMR_AF=0.0663;AFR_AF=0.1029;EUR_AF=0.1223;SAS_AF=0.0951;AA=T|||;VT=SNP
8	4618602	rs12542163	T	A	100	PASS	AC=246;AF=0.0491214;AN=5008;NS=2504;DP=19696;EAS_AF=0.002;AMR_AF=0.1455;AFR_AF=0.0045;EUR_AF=0.0736;SAS_AF=0.0644;AA=T|||;VT=SNP
8	4618662	rs1379325	T	A	100	PASS	AC=920;AF=0.183706;AN=5008;NS=2504;DP=19119;EAS_AF=0.0347;AMR_AF=0.1138;AFR_AF=0.3638;EUR_AF=0.174;SAS_AF=0.1534;AA=T|||;VT=SNP
8	4618788	rs73177523	G	C	100	PASS	AC=428;AF=0.0854633;AN=5008;NS=2504;DP=18159;EAS_AF=0.0288;AMR_AF=0.0663;AFR_AF=0.1036;EUR_AF=0.1223;SAS_AF=0.0951;AA=G|||;VT=SNP
8	4619075	rs1676960	G	C	100	PASS	AC=887;AF=0.177117;AN=5008;NS=2504;DP=16204;EAS_AF=0.0347;AMR_AF=0.1095;AFR_AF=0.354;EUR_AF=0.168;SAS_AF=0.1421;AA=G|||;VT=SNP
8	4619105	rs1676961	G	A	100	PASS	AC=1161;AF=0.231829;AN=5008;NS=2504;DP=15821;EAS_AF=0.0595;AMR_AF=0.1571;AFR_AF=0.3873;EUR_AF=0.2555;SAS_AF=0.228;AA=G|||;VT=SNP
8	4619604	rs17071221	T	C	100	PASS	AC=321;AF=0.0640974;AN=5008;NS=2504;DP=15944;EAS_AF=0.0456;AMR_AF=0.0764;AFR_AF=0.0219;EUR_AF=0.0924;SAS_AF=0.1022;AA=T|||;VT=SNP
8	4619626	rs1673240	T	C	100	PASS	AC=1081;AF=0.215855;AN=5008;NS=2504;DP=16219;EAS_AF=0.0337;AMR_AF=0.121;AFR_AF=0.4781;EUR_AF=0.1769;SAS_AF=0.1564;AA=T|||;VT=SNP
8	4619724	rs897826	T	G	100	PASS	AC=316;AF=0.063099;AN=5008;NS=2504;DP=15262;EAS_AF=0.0466;AMR_AF=0.0749;AFR_AF=0.0212;EUR_AF=0.0915;SAS_AF=0.0992;AA=T|||;VT=SNP
8	4620617	rs28663399	A	G	100	PASS	AC=693;AF=0.138379;AN=5008;NS=2504;DP=17589;EAS_AF=0.3403;AMR_AF=0.1571;AFR_AF=0.0537;EUR_AF=0.0835;SAS_AF=0.0879;AA=G|||;VT=SNP
8	4620704	rs1673239	A	G	100	PASS	AC=3939;AF=0.786542;AN=5008;NS=2504;DP=19625;EAS_AF=0.7292;AMR_AF=0.8674;AFR_AF=0.789;EUR_AF=0.7555;SAS_AF=0.817;AA=G|||;VT=SNP
8	4620847	rs1676963	T	A	100	PASS	AC=3738;AF=0.746406;AN=5008;NS=2504;DP=19663;EAS_AF=0.6984;AMR_AF=0.8199;AFR_AF=0.8056;EUR_AF=0.672;SAS_AF=0.7403;AA=A|||;VT=SNP
8	4620909	rs17071232	G	A	100	PASS	AC=318;AF=0.0634984;AN=5008;NS=2504;DP=18620;EAS_AF=0.0446;AMR_AF=0.0749;AFR_AF=0.0091;EUR_AF=0.0924;SAS_AF=0.1186;AA=G|||;VT=SNP
8	4621017	rs7003205	A	G	100	PASS	AC=2097;AF=0.41873;AN=5008;NS=2504;DP=18206;EAS_AF=0.5625;AMR_AF=0.6081;AFR_AF=0.1785;EUR_AF=0.4155;SAS_AF=0.4642;AA=A|||;VT=SNP
8	4621873	rs7841289	T	A	100	PASS	AC=2448;AF=0.488818;AN=5008;NS=2504;DP=15404;EAS_AF=0.5942;AMR_AF=0.6671;AFR_AF=0.2723;EUR_AF=0.498;SAS_AF=0.5368;AA=T|||;VT=SNP
8	4622444	rs34522868	G	A	100	PASS	AC=2163;AF=0.431909;AN=5008;NS=2504;DP=13418;EAS_AF=0.5595;AMR_AF=0.6095;AFR_AF=0.236;EUR_AF=0.4135;SAS_AF=0.4581;AA=G|||;VT=SNP
8	4622531	rs17080162	T	C	100	PASS	AC=3795;AF=0.757788;AN=5008;NS=2504;DP=15901;EAS_AF=0.9196;AMR_AF=0.8156;AFR_AF=0.618;EUR_AF=0.7604;SAS_AF=0.7362;AA=C|||;VT=SNP
8	4622578	rs28678423	G	C	100	PASS	AC=354;AF=0.0706869;AN=5008;NS=2504;DP=16527;EAS_AF=0.0873;AMR_AF=0.0591;AFR_AF=0.0325;EUR_AF=0.0964;SAS_AF=0.0869;AA=G|||;VT=SNP
8	4622610	rs17419135	C	T	100	PASS	AC=2053;AF=0.409944;AN=5008;NS=2504;DP=16904;EAS_AF=0.5427;AMR_AF=0.6052;AFR_AF=0.1694;EUR_AF=0.4125;SAS_AF=0.4571;AA=C|||;VT=SNP
8	4622643	rs62484604	G	C	100	PASS	AC=1047;AF=0.209065;AN=5008;NS=2504;DP=16311;EAS_AF=0.2907;AMR_AF=0.1354;AFR_AF=0.1649;EUR_AF=0.2515;SAS_AF=0.1933;AA=G|||;VT=SNP
8	4622661	rs17080168	C	T	100	PASS	AC=3799;AF=0.758586;AN=5008;NS=2504;DP=15945;EAS_AF=0.9196;AMR_AF=0.8156;AFR_AF=0.6157;EUR_AF=0.7604;SAS_AF=0.7434;AA=T|||;VT=SNP
8	4622885	rs11776753	G	A	100	PASS	AC=866;AF=0.172923;AN=5008;NS=2504;DP=19311;EAS_AF=0.2897;AMR_AF=0.1254;AFR_AF=0.0348;EUR_AF=0.2505;SAS_AF=0.1933;AA=G|||;VT=SNP
8	4622964	rs10866977	C	A	100	PASS	AC=2138;AF=0.426917;AN=5008;NS=2504;DP=19239;EAS_AF=0.5437;AMR_AF=0.6066;AFR_AF=0.2337;EUR_AF=0.4125;SAS_AF=0.455;AA=C|||;VT=SNP
8	4622994	rs75926024	A	G	100	PASS	AC=86;AF=0.0171725;AN=5008;NS=2504;DP=19547;EAS_AF=0.0575;AMR_AF=0.0072;AFR_AF=0.0008;EUR_AF=0.0119;SAS_AF=0.0102;AA=A|||;VT=SNP
8	4623156	rs10098840	C	G	100	PASS	AC=3804;AF=0.759585;AN=5008;NS=2504;DP=18719;EAS_AF=0.9236;AMR_AF=0.8156;AFR_AF=0.618;EUR_AF=0.7614;SAS_AF=0.7403;AA=G|||;VT=SNP
8	4623175	rs10098850	C	T	100	PASS	AC=2536;AF=0.50639;AN=5008;NS=2504;DP=18693;EAS_AF=0.5774;AMR_AF=0.6686;AFR_AF=0.3775;EUR_AF=0.496;SAS_AF=0.5031;AA=C|||;VT=SNP
8	4623411	rs4380961	C	A	100	PASS	AC=312;AF=0.0623003;AN=5008;NS=2504;DP=16326;EAS_AF=0.0437;AMR_AF=0.0749;AFR_AF=0.0091;EUR_AF=0.0924;SAS_AF=0.1135;AA=C|||;VT=SNP
8	4623437	rs7018382	A	G	100	PASS	AC=2571;AF=0.513379;AN=5008;NS=2504;DP=16876;EAS_AF=0.5784;AMR_AF=0.67;AFR_AF=0.3782;EUR_AF=0.497;SAS_AF=0.5348;AA=G|||;VT=SNP
8	4623613	rs6984639	T	G	100	PASS	AC=2799;AF=0.558906;AN=5008;NS=2504;DP=17505;EAS_AF=0.6379;AMR_AF=0.6988;AFR_AF=0.447;EUR_AF=0.5189;SAS_AF=0.5706;AA=G|||;VT=SNP
8	4623722	rs6999356	C	G	100	PASS	AC=2806;AF=0.560304;AN=5008;NS=2504;DP=19624;EAS_AF=0.6369;AMR_AF=0.696;AFR_AF=0.4561;EUR_AF=0.5179;SAS_AF=0.5695;AA=G|||;VT=SNP
8	4623869	rs6985100	T	C	100	PASS	AC=1498;AF=0.299121;AN=5008;NS=2504;DP=19079;EAS_AF=0.2758;AMR_AF=0.4726;AFR_AF=0.1135;EUR_AF=0.3459;SAS_AF=0.4029;AA=T|||;VT=SNP
8	4624000	rs6558914	C	T	100	PASS	AC=1347;AF=0.26897;AN=5008;NS=2504;DP=20297;EAS_AF=0.2927;AMR_AF=0.1974;AFR_AF=0.1868;EUR_AF=0.3887;SAS_AF=0.2832;AA=C|||;VT=SNP
8	4624009	rs6558915	G	T	100	PASS	AC=1032;AF=0.20607;AN=5008;NS=2504;DP=20278;EAS_AF=0.2877;AMR_AF=0.1297;AFR_AF=0.1573;EUR_AF=0.2505;SAS_AF=0.1963;AA=G|||;VT=SNP
8	4624015	rs6999715	C	A	100	PASS	AC=3098;AF=0.61861;AN=5008;NS=2504;DP=20229;EAS_AF=0.6786;AMR_AF=0.7608;AFR_AF=0.4773;EUR_AF=0.6024;SAS_AF=0.6636;AA=A|||;VT=SNP
8	4624230	rs7830263	C	G	100	PASS	AC=4114;AF=0.821486;AN=5008;NS=2504;DP=14837;EAS_AF=0.9256;AMR_AF=0.8804;AFR_AF=0.6422;EUR_AF=0.9026;SAS_AF=0.8313;AA=G|||;VT=SNP
8	4624319	rs17071250	A	G	100	PASS	AC=2665;AF=0.532149;AN=5008;NS=2504;DP=16318;EAS_AF=0.5774;AMR_AF=0.6801;AFR_AF=0.4281;EUR_AF=0.5149;SAS_AF=0.5389;AA=A|||;VT=SNP
8	4624423	rs73177548	G	A	100	PASS	AC=259;AF=0.0517173;AN=5008;NS=2504;DP=15620;EAS_AF=0.0347;AMR_AF=0.0504;AFR_AF=0.0234;EUR_AF=0.0835;SAS_AF=0.0757;AA=G|||;VT=SNP
8	4624661	rs75309279	G	C	100	PASS	AC=84;AF=0.0167732;AN=5008;NS=2504;DP=15596;EAS_AF=0.0556;AMR_AF=0.0072;AFR_AF=0.0008;EUR_AF=0.0119;SAS_AF=0.0102;AA=G|||;VT=SNP
8	4624973	rs2164906	T	C	100	PASS	AC=2661;AF=0.53135;AN=5008;NS=2504;DP=19041;EAS_AF=0.5744;AMR_AF=0.6801;AFR_AF=0.4334;EUR_AF=0.5119;SAS_AF=0.5337;AA=C|||;VT=SNP
8	4624983	rs2164905	G	A	100	PASS	AC=2661;AF=0.53135;AN=5008;NS=2504;DP=18815;EAS_AF=0.5744;AMR_AF=0.6801;AFR_AF=0.4334;EUR_AF=0.5119;SAS_AF=0.5337;AA=G|||;VT=SNP
8	4625002	rs2164904	G	A	100	PASS	AC=2228;AF=0.444888;AN=5008;NS=2504;DP=18126;EAS_AF=0.5397;AMR_AF=0.6124;AFR_AF=0.3011;EUR_AF=0.4145;SAS_AF=0.454;AA=G|||;VT=SNP
8	4625277	rs6991080	T	C	100	PASS	AC=2657;AF=0.530551;AN=5008;NS=2504;DP=19005;EAS_AF=0.5794;AMR_AF=0.6787;AFR_AF=0.4274;EUR_AF=0.5119;SAS_AF=0.5337;AA=C|||;VT=SNP
8	4625412	rs117240331	C	A	100	PASS	AC=84;AF=0.0167732;AN=5008;NS=2504;DP=17753;EAS_AF=0.0556;AMR_AF=0.0072;AFR_AF=0.0008;EUR_AF=0.0119;SAS_AF=0.0102;AA=C|||;VT=SNP
8	4625656	rs6995494	T	C	100	PASS	AC=2322;AF=0.463658;AN=5008;NS=2504;DP=18756;EAS_AF=0.5427;AMR_AF=0.6254;AFR_AF=0.3707;EUR_AF=0.4294;SAS_AF=0.4284;AA=T|||;VT=SNP
8	4625732	rs10503276	G	A	100	PASS	AC=2368;AF=0.472843;AN=5008;NS=2504;DP=17888;EAS_AF=0.5417;AMR_AF=0.6297;AFR_AF=0.4047;EUR_AF=0.4294;SAS_AF=0.4274;AA=A|||;VT=SNP
8	4625778	rs10099673	T	G	100	PASS	AC=4118;AF=0.822284;AN=5008;NS=2504;DP=16049;EAS_AF=0.9683;AMR_AF=0.8847;AFR_AF=0.6354;EUR_AF=0.8439;SAS_AF=0.8579;AA=G|||;VT=SNP
8	4625799	rs76541973	A	C	100	PASS	AC=86;AF=0.0171725;AN=5008;NS=2504;DP=15872;EAS_AF=0.0575;AMR_AF=0.0072;AFR_AF=0.0008;EUR_AF=0.0119;SAS_AF=0.0102;AA=A|||;VT=SNP
8	4625847	rs17347376	G	A	100	PASS	AC=2335;AF=0.466254;AN=5008;NS=2504;DP=17420;EAS_AF=0.5417;AMR_AF=0.6254;AFR_AF=0.382;EUR_AF=0.4294;SAS_AF=0.4274;AA=A|||;VT=SNP
8	4625925	rs10503277	A	C	100	PASS	AC=2247;AF=0.448682;AN=5008;NS=2504;DP=20444;EAS_AF=0.5417;AMR_AF=0.6196;AFR_AF=0.298;EUR_AF=0.4274;SAS_AF=0.4571;AA=A|||;VT=SNP
8	4626017	rs6558916	C	G	100	PASS	AC=4453;AF=0.889177;AN=5008;NS=2504;DP=21703;EAS_AF=0.9712;AMR_AF=0.9568;AFR_AF=0.6657;EUR_AF=0.992;SAS_AF=0.953;AA=G|||;VT=SNP
8	4626145	rs12550274	C	T	100	PASS	AC=2314;AF=0.462061;AN=5008;NS=2504;DP=19102;EAS_AF=0.5407;AMR_AF=0.6239;AFR_AF=0.3691;EUR_AF=0.4284;SAS_AF=0.4264;AA=C|||;VT=SNP
8	4626164	rs10503278	G	A	100	PASS	AC=319;AF=0.0636981;AN=5008;NS=2504;DP=18558;EAS_AF=0.0456;AMR_AF=0.0706;AFR_AF=0.0197;EUR_AF=0.0815;SAS_AF=0.1186;AA=g|||;VT=SNP
8	4626245	rs7839896	C	G	100	PASS	AC=2441;AF=0.48742;AN=5008;NS=2504;DP=19492;EAS_AF=0.5972;AMR_AF=0.647;AFR_AF=0.4047;EUR_AF=0.4364;SAS_AF=0.4254;AA=G|||;VT=SNP
8	4626383	rs7840073	C	G	100	PASS	AC=2387;AF=0.476637;AN=5008;NS=2504;DP=19897;EAS_AF=0.5437;AMR_AF=0.6282;AFR_AF=0.4039;EUR_AF=0.4264;SAS_AF=0.4499;AA=G|||;VT=SNP
8	4626560	rs10111155	C	T	100	PASS	AC=2173;AF=0.433906;AN=5008;NS=2504;DP=20853;EAS_AF=0.5407;AMR_AF=0.6153;AFR_AF=0.2821;EUR_AF=0.4135;SAS_AF=0.4213;AA=C|||;VT=SNP
8	4626569	rs62484605	T	G	100	PASS	AC=1227;AF=0.245008;AN=5008;NS=2504;DP=20748;EAS_AF=0.2956;AMR_AF=0.1931;AFR_AF=0.0651;EUR_AF=0.3917;SAS_AF=0.3221;AA=T|||;VT=SNP
8	4626694	rs74987287	A	G	100	PASS	AC=86;AF=0.0171725;AN=5008;NS=2504;DP=18722;EAS_AF=0.0575;AMR_AF=0.0072;AFR_AF=0.0008;EUR_AF=0.0119;SAS_AF=0.0102;AA=A|||;VT=SNP
8	4626927	rs10503279	C	T	100	PASS	AC=2067;AF=0.41274;AN=5008;NS=2504;DP=17512;EAS_AF=0.5407;AMR_AF=0.5922;AFR_AF=0.2322;EUR_AF=0.3917;SAS_AF=0.4192;AA=C|||;VT=SNP
8	4627197	rs17071260	T	C	100	PASS	AC=2231;AF=0.445487;AN=5008;NS=2504;DP=14866;EAS_AF=0.5437;AMR_AF=0.6023;AFR_AF=0.3411;EUR_AF=0.3946;SAS_AF=0.4264;AA=T|||;VT=SNP
8	4627302	rs10503280	T	C	100	PASS	AC=2357;AF=0.470647;AN=5008;NS=2504;DP=15155;EAS_AF=0.5437;AMR_AF=0.647;AFR_AF=0.3434;EUR_AF=0.4493;SAS_AF=0.4642;AA=C|||;VT=SNP
8	4627458	rs28634240	G	C	100	PASS	AC=2238;AF=0.446885;AN=5008;NS=2504;DP=14254;EAS_AF=0.5456;AMR_AF=0.5994;AFR_AF=0.3404;EUR_AF=0.3807;SAS_AF=0.4489;AA=G|||;VT=SNP
8	4627643	rs137875758	T	G	100	PASS	AC=87;AF=0.0173722;AN=5008;NS=2504;DP=10695;EAS_AF=0.0575;AMR_AF=0.0072;AFR_AF=0.0008;EUR_AF=0.0119;SAS_AF=0.0112;AA=T|||;VT=SNP
8	4627720	rs34866726	C	T	100	PASS	AC=2199;AF=0.439097;AN=5008;NS=2504;DP=7630;EAS_AF=0.5427;AMR_AF=0.598;AFR_AF=0.3389;EUR_AF=0.3777;SAS_AF=0.4182;AA=T|||;VT=SNP
8	4627806	rs34839121	G	A	100	PASS	AC=2199;AF=0.439097;AN=5008;NS=2504;DP=7266;EAS_AF=0.5427;AMR_AF=0.598;AFR_AF=0.3389;EUR_AF=0.3787;SAS_AF=0.4172;AA=A|||;VT=SNP
8	4628012	rs55936283	A	T	100	PASS	AC=2055;AF=0.410343;AN=5008;NS=2504;DP=10859;EAS_AF=0.5427;AMR_AF=0.5865;AFR_AF=0.2186;EUR_AF=0.3757;SAS_AF=0.4438;AA=A|||;VT=SNP
8	4628700	rs117720005	G	A	100	PASS	AC=85;AF=0.0169728;AN=5008;NS=2504;DP=18772;EAS_AF=0.0565;AMR_AF=0.0072;AFR_AF=0.0008;EUR_AF=0.0119;SAS_AF=0.0102;AA=g|||;VT=SNP
8	4629141	rs78820690	G	A	100	PASS	AC=85;AF=0.0169728;AN=5008;NS=2504;DP=18377;EAS_AF=0.0565;AMR_AF=0.0072;AFR_AF=0.0008;EUR_AF=0.0119;SAS_AF=0.0102;AA=A|||;VT=SNP
8	4629231	rs117602695	T	A	100	PASS	AC=85;AF=0.0169728;AN=5008;NS=2504;DP=18310;EAS_AF=0.0565;AMR_AF=0.0072;AFR_AF=0.0008;EUR_AF=0.0119;SAS_AF=0.0102;AA=T|||;VT=SNP
8	4629396	rs75625179	A	T	100	PASS	AC=87;AF=0.0173722;AN=5008;NS=2504;DP=18645;EAS_AF=0.0575;AMR_AF=0.0072;AFR_AF=0.0008;EUR_AF=0.0119;SAS_AF=0.0112;AA=T|||;VT=SNP
8	4629475	rs77325938	C	G	100	PASS	AC=93;AF=0.0185703;AN=5008;NS=2504;DP=18105;EAS_AF=0.0585;AMR_AF=0.0072;AFR_AF=0.0008;EUR_AF=0.0119;SAS_AF=0.0164;AA=t|||;VT=SNP
8	4629684	rs7816044	A	T	100	PASS	AC=4121;AF=0.822883;AN=5008;NS=2504;DP=17958;EAS_AF=0.9633;AMR_AF=0.8847;AFR_AF=0.6422;EUR_AF=0.8429;SAS_AF=0.8579;AA=T|||;VT=SNP
8	4629686	rs11783524	G	C	100	PASS	AC=1639;AF=0.327276;AN=5008;NS=2504;DP=18078;EAS_AF=0.2202;AMR_AF=0.5;AFR_AF=0.1846;EUR_AF=0.4006;SAS_AF=0.4325;AA=G|||;VT=SNP
8	4629731	rs35720140	C	A	100	PASS	AC=1738;AF=0.347045;AN=5008;NS=2504;DP=18340;EAS_AF=0.2798;AMR_AF=0.5058;AFR_AF=0.208;EUR_AF=0.4125;SAS_AF=0.4243;AA=C|||;VT=SNP
8	4629795	rs35109252	G	A	100	PASS	AC=1647;AF=0.328874;AN=5008;NS=2504;DP=19156;EAS_AF=0.2222;AMR_AF=0.4971;AFR_AF=0.2057;EUR_AF=0.3986;SAS_AF=0.4141;AA=G|||;VT=SNP
8	4630109	rs75573584	T	C	100	PASS	AC=93;AF=0.0185703;AN=5008;NS=2504;DP=16232;EAS_AF=0.0635;AMR_AF=0.0072;AFR_AF=0.0008;EUR_AF=0.0119;SAS_AF=0.0112;AA=T|||;VT=SNP
8	4630124	rs2164903	T	A	100	PASS	AC=1704;AF=0.340256;AN=5008;NS=2504;DP=15702;EAS_AF=0.2401;AMR_AF=0.4784;AFR_AF=0.267;EUR_AF=0.3618;SAS_AF=0.4223;AA=T|||;VT=SNP
8	4630450	rs2118570	C	T	100	PASS	AC=4108;AF=0.820288;AN=5008;NS=2504;DP=17744;EAS_AF=0.9623;AMR_AF=0.879;AFR_AF=0.646;EUR_AF=0.829;SAS_AF=0.8589;AA=T|||;VT=SNP
8	4630503	rs9657401	A	G	100	PASS	AC=1030;AF=0.205671;AN=5008;NS=2504;DP=18263;EAS_AF=0.3641;AMR_AF=0.1945;AFR_AF=0.1838;EUR_AF=0.1501;SAS_AF=0.137;AA=G|||;VT=SNP
8	4630529	rs9657402	A	C	100	PASS	AC=695;AF=0.138778;AN=5008;NS=2504;DP=17977;EAS_AF=0.3671;AMR_AF=0.1542;AFR_AF=0.0325;EUR_AF=0.0845;SAS_AF=0.092;AA=A|||;VT=SNP
8	4630628	rs2164902	T	G	100	PASS	AC=1673;AF=0.334065;AN=5008;NS=2504;DP=17333;EAS_AF=0.2242;AMR_AF=0.4928;AFR_AF=0.2141;EUR_AF=0.3748;SAS_AF=0.455;AA=T|||;VT=SNP
8	4630930	rs9644369	G	A	100	PASS	AC=918;AF=0.183307;AN=5008;NS=2504;DP=18031;EAS_AF=0.2688;AMR_AF=0.1023;AFR_AF=0.1649;EUR_AF=0.1948;SAS_AF=0.1656;AA=G|||;VT=SNP
8	4630960	rs67990550	G	C	100	PASS	AC=1551;AF=0.309704;AN=5008;NS=2504;DP=18122;EAS_AF=0.2232;AMR_AF=0.4899;AFR_AF=0.1248;EUR_AF=0.3767;SAS_AF=0.4519;AA=G|||;VT=SNP
8	4631002	rs12548690	G	A	100	PASS	AC=172;AF=0.034345;AN=5008;NS=2504;DP=18802;EAS_AF=0.0258;AMR_AF=0.0375;AFR_AF=0.0083;EUR_AF=0.0736;SAS_AF=0.0358;AA=G|||;VT=SNP
8	4631106	rs10091902	T	C	100	PASS	AC=1018;AF=0.203275;AN=5008;NS=2504;DP=18139;EAS_AF=0.3681;AMR_AF=0.1931;AFR_AF=0.1702;EUR_AF=0.1531;SAS_AF=0.137;AA=T|||;VT=SNP
8	4631249	rs17347502	A	G	100	PASS	AC=1653;AF=0.330072;AN=5008;NS=2504;DP=17832;EAS_AF=0.2391;AMR_AF=0.5;AFR_AF=0.205;EUR_AF=0.3847;SAS_AF=0.4162;AA=A|||;VT=SNP
8	4631405	rs13256305	A	T	100	PASS	AC=741;AF=0.147963;AN=5008;NS=2504;DP=18198;EAS_AF=0.2708;AMR_AF=0.0951;AFR_AF=0.0325;EUR_AF=0.1938;SAS_AF=0.1677;AA=A|||;VT=SNP
8	4631409	rs79681206	G	T	100	PASS	AC=92;AF=0.0183706;AN=5008;NS=2504;DP=18045;EAS_AF=0.0635;AMR_AF=0.0072;AFR_AF=0.0008;EUR_AF=0.0119;SAS_AF=0.0102;AA=G|||;VT=SNP
8	4631486	rs28701574	G	C	100	PASS	AC=1605;AF=0.320487;AN=5008;NS=2504;DP=15178;EAS_AF=0.2202;AMR_AF=0.4914;AFR_AF=0.1884;EUR_AF=0.3738;SAS_AF=0.4264;AA=G|||;VT=SNP
8	4631574	rs2407593	C	G	100	PASS	AC=2844;AF=0.567891;AN=5008;NS=2504;DP=15364;EAS_AF=0.6508;AMR_AF=0.6988;AFR_AF=0.4501;EUR_AF=0.5368;SAS_AF=0.5808;AA=G|||;VT=SNP
8	4631882	rs77045365	G	C	100	PASS	AC=88;AF=0.0175719;AN=5008;NS=2504;DP=15290;EAS_AF=0.0595;AMR_AF=0.0072;AFR_AF=0.0008;EUR_AF=0.0119;SAS_AF=0.0102;AA=G|||;VT=SNP
8	4631905	rs17419398	G	C	100	PASS	AC=1551;AF=0.309704;AN=5008;NS=2504;DP=15488;EAS_AF=0.2212;AMR_AF=0.4712;AFR_AF=0.1679;EUR_AF=0.3658;SAS_AF=0.4202;AA=G|||;VT=SNP
8	4632105	rs10105707	G	T	100	PASS	AC=286;AF=0.0571086;AN=5008;NS=2504;DP=18494;EAS_AF=0.0347;AMR_AF=0.0548;AFR_AF=0.0628;EUR_AF=0.0835;SAS_AF=0.047;AA=A|||;VT=SNP
8	4632499	rs1466309	C	T	100	PASS	AC=4447;AF=0.887979;AN=5008;NS=2504;DP=17064;EAS_AF=0.9633;AMR_AF=0.9524;AFR_AF=0.68;EUR_AF=0.9801;SAS_AF=0.9509;AA=T|||;VT=SNP
8	4632865	rs58699153	A	T	100	PASS	AC=1051;AF=0.209864;AN=5008;NS=2504;DP=15683;EAS_AF=0.3462;AMR_AF=0.1585;AFR_AF=0.2118;EUR_AF=0.164;SAS_AF=0.1503;AA=T|||;VT=SNP
8	4632872	rs57157386	G	A	100	PASS	AC=962;AF=0.192093;AN=5008;NS=2504;DP=15625;EAS_AF=0.2877;AMR_AF=0.1499;AFR_AF=0.211;EUR_AF=0.1521;SAS_AF=0.1391;AA=g|||;VT=SNP
8	4633052	rs17071280	C	G	100	PASS	AC=1103;AF=0.220248;AN=5008;NS=2504;DP=17458;EAS_AF=0.2867;AMR_AF=0.1585;AFR_AF=0.3139;EUR_AF=0.1521;SAS_AF=0.1391;AA=C|||;VT=SNP
8	4633314	rs7835351	T	C	100	PASS	AC=4453;AF=0.889177;AN=5008;NS=2504;DP=16739;EAS_AF=0.9643;AMR_AF=0.9539;AFR_AF=0.6808;EUR_AF=0.9811;SAS_AF=0.953;AA=G|||;VT=SNP
8	4633387	rs7835487	T	C	100	PASS	AC=976;AF=0.194888;AN=5008;NS=2504;DP=18060;EAS_AF=0.2857;AMR_AF=0.1513;AFR_AF=0.2216;EUR_AF=0.1531;SAS_AF=0.1391;AA=T|||;VT=SNP
8	4633502	rs80086029	G	C	100	PASS	AC=87;AF=0.0173722;AN=5008;NS=2504;DP=18161;EAS_AF=0.0585;AMR_AF=0.0072;AFR_AF=0.0008;EUR_AF=0.0119;SAS_AF=0.0102;AA=G|||;VT=SNP
8	4633814	rs10107565	A	G	100	PASS	AC=986;AF=0.196885;AN=5008;NS=2504;DP=18736;EAS_AF=0.3085;AMR_AF=0.1499;AFR_AF=0.2133;EUR_AF=0.1521;SAS_AF=0.1391;AA=A|||;VT=SNP
8	4634219	rs7007045	A	G	100	PASS	AC=992;AF=0.198083;AN=5008;NS=2504;DP=17424;EAS_AF=0.3065;AMR_AF=0.1499;AFR_AF=0.2194;EUR_AF=0.1521;SAS_AF=0.1391;AA=A|||;VT=SNP
8	4634400	rs7011207	T	C	100	PASS	AC=1642;AF=0.327875;AN=5008;NS=2504;DP=17103;EAS_AF=0.3125;AMR_AF=0.4899;AFR_AF=0.1362;EUR_AF=0.3767;SAS_AF=0.4376;AA=T|||;VT=SNP
8	4634415	rs6986423	G	T	100	PASS	AC=2676;AF=0.534345;AN=5008;NS=2504;DP=17364;EAS_AF=0.5913;AMR_AF=0.6369;AFR_AF=0.441;EUR_AF=0.5318;SAS_AF=0.5317;AA=T|||;VT=SNP
8	4634442	rs6991415	C	G	100	PASS	AC=952;AF=0.190096;AN=5008;NS=2504;DP=17528;EAS_AF=0.3056;AMR_AF=0.1484;AFR_AF=0.1906;EUR_AF=0.1521;SAS_AF=0.1391;AA=C|||;VT=SNP
8	4634475	rs6991428	C	T	100	PASS	AC=3202;AF=0.639377;AN=5008;NS=2504;DP=17454;EAS_AF=0.497;AMR_AF=0.7853;AFR_AF=0.4569;EUR_AF=0.8062;SAS_AF=0.7577;AA=C|||;VT=SNP
8	4634500	rs79625459	C	T	100	PASS	AC=86;AF=0.0171725;AN=5008;NS=2504;DP=17885;EAS_AF=0.0585;AMR_AF=0.0072;AFR_AF=0.0008;EUR_AF=0.0109;SAS_AF=0.0102;AA=C|||;VT=SNP
8	4634573	rs11136769	C	A	100	PASS	AC=1540;AF=0.307508;AN=5008;NS=2504;DP=18695;EAS_AF=0.3115;AMR_AF=0.4625;AFR_AF=0.0893;EUR_AF=0.3668;SAS_AF=0.4274;AA=C|||;VT=SNP
8	4634731	rs10503281	C	G	100	PASS	AC=970;AF=0.19369;AN=5008;NS=2504;DP=19784;EAS_AF=0.3085;AMR_AF=0.147;AFR_AF=0.205;EUR_AF=0.1491;SAS_AF=0.1391;AA=G|||;VT=SNP
8	4634742	rs11136770	T	A	100	PASS	AC=1613;AF=0.322085;AN=5008;NS=2504;DP=19712;EAS_AF=0.3115;AMR_AF=0.4697;AFR_AF=0.1316;EUR_AF=0.3708;SAS_AF=0.4356;AA=t|||;VT=SNP
8	4634925	rs56959429	G	A	100	PASS	AC=990;AF=0.197684;AN=5008;NS=2504;DP=19902;EAS_AF=0.3075;AMR_AF=0.1499;AFR_AF=0.2171;EUR_AF=0.1521;SAS_AF=0.1391;AA=G|||;VT=SNP
8	4635047	rs11136771	A	G	100	PASS	AC=941;AF=0.187899;AN=5008;NS=2504;DP=21060;EAS_AF=0.3661;AMR_AF=0.1513;AFR_AF=0.1188;EUR_AF=0.163;SAS_AF=0.1493;AA=A|||;VT=SNP
8	4635091	rs79244740	T	C	100	PASS	AC=87;AF=0.0173722;AN=5008;NS=2504;DP=22185;EAS_AF=0.0595;AMR_AF=0.0072;AFR_AF=0.0008;EUR_AF=0.0109;SAS_AF=0.0102;AA=T|||;VT=SNP
8	4635199	rs117190092	G	A	100	PASS	AC=86;AF=0.0171725;AN=5008;NS=2504;DP=21634;EAS_AF=0.0585;AMR_AF=0.0072;AFR_AF=0.0008;EUR_AF=0.0109;SAS_AF=0.0102;AA=G|||;VT=SNP
8	4635205	rs11136772	A	G	100	PASS	AC=942;AF=0.188099;AN=5008;NS=2504;DP=21953;EAS_AF=0.3671;AMR_AF=0.1513;AFR_AF=0.118;EUR_AF=0.164;SAS_AF=0.1493;AA=A|||;VT=SNP
8	4635345	rs12676164	C	T	100	PASS	AC=918;AF=0.183307;AN=5008;NS=2504;DP=18908;EAS_AF=0.3442;AMR_AF=0.1513;AFR_AF=0.1172;EUR_AF=0.164;SAS_AF=0.1493;AA=T|||;VT=SNP
8	4635373	rs6992941	C	G	100	PASS	AC=2650;AF=0.529153;AN=5008;NS=2504;DP=18231;EAS_AF=0.5992;AMR_AF=0.6369;AFR_AF=0.4085;EUR_AF=0.5358;SAS_AF=0.5368;AA=G|||;VT=SNP
8	4635494	rs78429997	G	T	100	PASS	AC=940;AF=0.1877;AN=5008;NS=2504;DP=16984;EAS_AF=0.3671;AMR_AF=0.1513;AFR_AF=0.1172;EUR_AF=0.162;SAS_AF=0.1503;AA=T|||;VT=SNP
8	4635495	rs80266136	G	T	100	PASS	AC=836;AF=0.166933;AN=5008;NS=2504;DP=16977;EAS_AF=0.3085;AMR_AF=0.1412;AFR_AF=0.1067;EUR_AF=0.1481;SAS_AF=0.1401;AA=G|||;VT=SNP
8	4635553	rs17432165	A	G	100	PASS	AC=404;AF=0.0806709;AN=5008;NS=2504;DP=16878;EAS_AF=0.0734;AMR_AF=0.1239;AFR_AF=0.0144;EUR_AF=0.1074;SAS_AF=0.1196;AA=A|||;VT=SNP
8	4635690	rs17071298	A	G	100	PASS	AC=944;AF=0.188498;AN=5008;NS=2504;DP=13719;EAS_AF=0.3671;AMR_AF=0.1513;AFR_AF=0.1188;EUR_AF=0.165;SAS_AF=0.1493;AA=A|||;VT=SNP
8	4635703	rs75048748	T	G	100	PASS	AC=87;AF=0.0173722;AN=5008;NS=2504;DP=13702;EAS_AF=0.0585;AMR_AF=0.0072;AFR_AF=0.0015;EUR_AF=0.0109;SAS_AF=0.0102;AA=T|||;VT=SNP
8	4635878	rs2045398	G	C	100	PASS	AC=2698;AF=0.538738;AN=5008;NS=2504;DP=15219;EAS_AF=0.6746;AMR_AF=0.6297;AFR_AF=0.3464;EUR_AF=0.5467;SAS_AF=0.5859;AA=C|||;VT=SNP
8	4635890	rs17071303	A	C	100	PASS	AC=1029;AF=0.205471;AN=5008;NS=2504;DP=15572;EAS_AF=0.3621;AMR_AF=0.1542;AFR_AF=0.1846;EUR_AF=0.165;SAS_AF=0.1503;AA=A|||;VT=SNP
8	4635908	rs2045397	A	C	100	PASS	AC=1676;AF=0.334665;AN=5008;NS=2504;DP=15887;EAS_AF=0.3105;AMR_AF=0.4798;AFR_AF=0.1619;EUR_AF=0.3867;SAS_AF=0.4366;AA=A|||;VT=SNP
8	4635960	rs28556783	G	C	100	PASS	AC=582;AF=0.116214;AN=5008;NS=2504;DP=17041;EAS_AF=0.2867;AMR_AF=0.1095;AFR_AF=0.0552;EUR_AF=0.0835;SAS_AF=0.0613;AA=G|||;VT=SNP
8	4636093	rs17071304	A	G	100	PASS	AC=1389;AF=0.277356;AN=5008;NS=2504;DP=18276;EAS_AF=0.38;AMR_AF=0.2723;AFR_AF=0.2095;EUR_AF=0.2664;SAS_AF=0.2781;AA=A|||;VT=SNP
8	4636256	rs11136773	A	C	100	PASS	AC=430;AF=0.0858626;AN=5008;NS=2504;DP=18663;EAS_AF=0.0744;AMR_AF=0.1311;AFR_AF=0.0151;EUR_AF=0.1243;SAS_AF=0.1217;AA=A|||;VT=SNP
8	4636519	rs17071305	A	G	100	PASS	AC=726;AF=0.144968;AN=5008;NS=2504;DP=17433;EAS_AF=0.3681;AMR_AF=0.1167;AFR_AF=0.0575;EUR_AF=0.0944;SAS_AF=0.1053;AA=A|||;VT=SNP
8	4636715	rs4369008	T	C	100	PASS	AC=720;AF=0.14377;AN=5008;NS=2504;DP=6649;EAS_AF=0.3681;AMR_AF=0.1153;AFR_AF=0.0552;EUR_AF=0.0944;SAS_AF=0.1033;AA=T|||;VT=SNP
8	4636731	rs4270984	T	G	100	PASS	AC=722;AF=0.144169;AN=5008;NS=2504;DP=9536;EAS_AF=0.3681;AMR_AF=0.1138;AFR_AF=0.0575;EUR_AF=0.0944;SAS_AF=0.1033;AA=T|||;VT=SNP
8	4636733	rs4270985	A	G	100	PASS	AC=722;AF=0.144169;AN=5008;NS=2504;DP=9890;EAS_AF=0.3681;AMR_AF=0.1138;AFR_AF=0.0575;EUR_AF=0.0944;SAS_AF=0.1033;AA=A|||;VT=SNP
8	4636826	rs4369004	A	G	100	PASS	AC=725;AF=0.144768;AN=5008;NS=2504;DP=14976;EAS_AF=0.3681;AMR_AF=0.1167;AFR_AF=0.0575;EUR_AF=0.0944;SAS_AF=0.1043;AA=T|||;VT=SNP
8	4636905	rs4372021	C	T	100	PASS	AC=726;AF=0.144968;AN=5008;NS=2504;DP=15392;EAS_AF=0.3482;AMR_AF=0.1182;AFR_AF=0.0719;EUR_AF=0.0944;SAS_AF=0.1053;AA=C|||;VT=SNP
8	4637015	rs10081535	G	A	100	PASS	AC=640;AF=0.127796;AN=5008;NS=2504;DP=17234;EAS_AF=0.3095;AMR_AF=0.1095;AFR_AF=0.0567;EUR_AF=0.0835;SAS_AF=0.0951;AA=G|||;VT=SNP
8	4637099	rs17071306	T	C	100	PASS	AC=449;AF=0.0896565;AN=5008;NS=2504;DP=17356;EAS_AF=0.0724;AMR_AF=0.1311;AFR_AF=0.0136;EUR_AF=0.1352;SAS_AF=0.1339;AA=T|||;VT=SNP
8	4637102	rs10081546	C	T	100	PASS	AC=722;AF=0.144169;AN=5008;NS=2504;DP=17174;EAS_AF=0.3661;AMR_AF=0.1167;AFR_AF=0.0575;EUR_AF=0.0944;SAS_AF=0.1033;AA=T|||;VT=SNP
8	4637169	rs10081548	C	G	100	PASS	AC=394;AF=0.0786741;AN=5008;NS=2504;DP=16430;EAS_AF=0.0962;AMR_AF=0.0576;AFR_AF=0.0567;EUR_AF=0.0934;SAS_AF=0.09;AA=c|||;VT=SNP
8	4637282	rs10081537	G	C	100	PASS	AC=993;AF=0.198283;AN=5008;NS=2504;DP=15953;EAS_AF=0.3681;AMR_AF=0.1556;AFR_AF=0.1793;EUR_AF=0.162;SAS_AF=0.1166;AA=G|||;VT=SNP
8	4637339	rs79366782	G	C	100	PASS	AC=86;AF=0.0171725;AN=5008;NS=2504;DP=16707;EAS_AF=0.0595;AMR_AF=0.0072;AFR_AF=0.0008;EUR_AF=0.0109;SAS_AF=0.0092;AA=G|||;VT=SNP
8	4637472	rs10081540	G	C	100	PASS	AC=1073;AF=0.214257;AN=5008;NS=2504;DP=16998;EAS_AF=0.3641;AMR_AF=0.1628;AFR_AF=0.2405;EUR_AF=0.161;SAS_AF=0.1155;AA=C|||;VT=SNP
8	4637479	rs139185815	T	C	100	PASS	AC=86;AF=0.0171725;AN=5008;NS=2504;DP=17212;EAS_AF=0.0585;AMR_AF=0.0072;AFR_AF=0.0015;EUR_AF=0.0109;SAS_AF=0.0092;AA=T|||;VT=SNP
8	4637653	rs4875380	C	T	100	PASS	AC=4290;AF=0.856629;AN=5008;NS=2504;DP=18149;EAS_AF=0.8651;AMR_AF=0.9467;AFR_AF=0.6762;EUR_AF=0.9841;SAS_AF=0.8967;AA=T|||;VT=SNP
8	4637667	rs4875117	A	C	100	PASS	AC=3490;AF=0.696885;AN=5008;NS=2504;DP=18559;EAS_AF=0.7639;AMR_AF=0.8213;AFR_AF=0.4939;EUR_AF=0.7525;SAS_AF=0.7566;AA=C|||;VT=SNP
8	4637817	rs80180207	T	C	100	PASS	AC=85;AF=0.0169728;AN=5008;NS=2504;DP=17037;EAS_AF=0.0585;AMR_AF=0.0072;AFR_AF=0.0008;EUR_AF=0.0109;SAS_AF=0.0092;AA=T|||;VT=SNP
8	4637927	rs4875381	T	C	100	PASS	AC=710;AF=0.141773;AN=5008;NS=2504;DP=15621;EAS_AF=0.369;AMR_AF=0.1167;AFR_AF=0.0688;EUR_AF=0.0944;SAS_AF=0.0726;AA=C|||;VT=SNP
8	4638014	rs4875382	C	T	100	PASS	AC=621;AF=0.124002;AN=5008;NS=2504;DP=16181;EAS_AF=0.3095;AMR_AF=0.1095;AFR_AF=0.0681;EUR_AF=0.0835;SAS_AF=0.0603;AA=C|||;VT=SNP
8	4638038	rs4875383	C	T	100	PASS	AC=706;AF=0.140974;AN=5008;NS=2504;DP=16168;EAS_AF=0.3681;AMR_AF=0.1167;AFR_AF=0.0688;EUR_AF=0.0944;SAS_AF=0.0695;AA=T|||;VT=SNP
8	4638047	rs75391275	C	G	100	PASS	AC=85;AF=0.0169728;AN=5008;NS=2504;DP=16295;EAS_AF=0.0585;AMR_AF=0.0072;AFR_AF=0.0008;EUR_AF=0.0109;SAS_AF=0.0092;AA=C|||;VT=SNP
8	4638212	rs28535972	A	G	100	PASS	AC=729;AF=0.145567;AN=5008;NS=2504;DP=14756;EAS_AF=0.371;AMR_AF=0.1153;AFR_AF=0.0545;EUR_AF=0.0974;SAS_AF=0.1074;AA=A|||;VT=SNP
8	4638459	rs73179605	T	A	100	PASS	AC=708;AF=0.141374;AN=5008;NS=2504;DP=21072;EAS_AF=0.3661;AMR_AF=0.1167;AFR_AF=0.0688;EUR_AF=0.0974;SAS_AF=0.0706;AA=A|||;VT=SNP
8	4638554	rs17432254	C	G	100	PASS	AC=383;AF=0.0764776;AN=5008;NS=2504;DP=20967;EAS_AF=0.0972;AMR_AF=0.0576;AFR_AF=0.0688;EUR_AF=0.0964;SAS_AF=0.0583;AA=G|||;VT=SNP
8	4638594	rs17071320	G	A	100	PASS	AC=710;AF=0.141773;AN=5008;NS=2504;DP=19956;EAS_AF=0.3671;AMR_AF=0.1196;AFR_AF=0.0681;EUR_AF=0.0974;SAS_AF=0.0706;AA=G|||;VT=SNP
8	4638665	rs73179606	C	T	100	PASS	AC=535;AF=0.106829;AN=5008;NS=2504;DP=19854;EAS_AF=0.0962;AMR_AF=0.0663;AFR_AF=0.1558;EUR_AF=0.0964;SAS_AF=0.091;AA=C|||;VT=SNP
8	4638706	rs10503282	A	G	100	PASS	AC=740;AF=0.147764;AN=5008;NS=2504;DP=19009;EAS_AF=0.3671;AMR_AF=0.1167;AFR_AF=0.0673;EUR_AF=0.0974;SAS_AF=0.1043;AA=G|||;VT=SNP
8	4638836	rs17071321	C	T	100	PASS	AC=740;AF=0.147764;AN=5008;NS=2504;DP=20042;EAS_AF=0.3651;AMR_AF=0.1167;AFR_AF=0.0688;EUR_AF=0.0974;SAS_AF=0.1043;AA=T|||;VT=SNP
8	4638939	rs73179609	C	T	100	PASS	AC=742;AF=0.148163;AN=5008;NS=2504;DP=19556;EAS_AF=0.3671;AMR_AF=0.1167;AFR_AF=0.0688;EUR_AF=0.0974;SAS_AF=0.1043;AA=T|||;VT=SNP
8	4639285	rs10081503	A	G	100	PASS	AC=1065;AF=0.21266;AN=5008;NS=2504;DP=18922;EAS_AF=0.37;AMR_AF=0.1599;AFR_AF=0.1997;EUR_AF=0.166;SAS_AF=0.1534;AA=G|||;VT=SNP
8	4639377	rs10081504	A	G	100	PASS	AC=418;AF=0.0834665;AN=5008;NS=2504;DP=19094;EAS_AF=0.0972;AMR_AF=0.0576;AFR_AF=0.0688;EUR_AF=0.0964;SAS_AF=0.0941;AA=A|||;VT=SNP
8	4639657	rs77378338	G	C	100	PASS	AC=86;AF=0.0171725;AN=5008;NS=2504;DP=17150;EAS_AF=0.0585;AMR_AF=0.0072;AFR_AF=0.0015;EUR_AF=0.0109;SAS_AF=0.0092;AA=G|||;VT=SNP
8	4639712	rs10103129	A	G	100	PASS	AC=743;AF=0.148363;AN=5008;NS=2504;DP=17234;EAS_AF=0.3681;AMR_AF=0.1167;AFR_AF=0.0688;EUR_AF=0.0974;SAS_AF=0.1043;AA=A|||;VT=SNP
8	4639828	rs10087938	G	A	100	PASS	AC=740;AF=0.147764;AN=5008;NS=2504;DP=18245;EAS_AF=0.3651;AMR_AF=0.1167;AFR_AF=0.0688;EUR_AF=0.0974;SAS_AF=0.1043;AA=A|||;VT=SNP
8	4639956	rs10106456	T	C	100	PASS	AC=593;AF=0.118411;AN=5008;NS=2504;DP=15850;EAS_AF=0.3065;AMR_AF=0.1081;AFR_AF=0.0219;EUR_AF=0.0865;SAS_AF=0.0951;AA=t|||;VT=SNP
8	4640229	rs116918595	G	T	100	PASS	AC=86;AF=0.0171725;AN=5008;NS=2504;DP=16087;EAS_AF=0.0585;AMR_AF=0.0072;AFR_AF=0.0015;EUR_AF=0.0109;SAS_AF=0.0092;AA=T|||;VT=SNP
8	4640254	rs117138379	A	C	100	PASS	AC=86;AF=0.0171725;AN=5008;NS=2504;DP=15889;EAS_AF=0.0585;AMR_AF=0.0072;AFR_AF=0.0015;EUR_AF=0.0109;SAS_AF=0.0092;AA=A|||;VT=SNP
8	4640275	rs17347703	T	C	100	PASS	AC=398;AF=0.0794728;AN=5008;NS=2504;DP=15866;EAS_AF=0.0724;AMR_AF=0.1297;AFR_AF=0.0151;EUR_AF=0.1173;SAS_AF=0.0992;AA=T|||;VT=SNP
8	4640320	rs2407594	C	G	100	PASS	AC=4428;AF=0.884185;AN=5008;NS=2504;DP=16414;EAS_AF=0.9663;AMR_AF=0.9452;AFR_AF=0.671;EUR_AF=0.9851;SAS_AF=0.9407;AA=G|||;VT=SNP
8	4640437	rs78367292	T	C	100	PASS	AC=398;AF=0.0794728;AN=5008;NS=2504;DP=14248;EAS_AF=0.0724;AMR_AF=0.1297;AFR_AF=0.0159;EUR_AF=0.1163;SAS_AF=0.0992;AA=T|||;VT=SNP
8	4640603	rs73179615	T	C	100	PASS	AC=638;AF=0.127396;AN=5008;NS=2504;DP=17544;EAS_AF=0.2897;AMR_AF=0.1095;AFR_AF=0.0681;EUR_AF=0.0865;SAS_AF=0.0951;AA=T|||;VT=SNP
8	4640652	rs76828026	A	G	100	PASS	AC=89;AF=0.0177716;AN=5008;NS=2504;DP=20037;EAS_AF=0.0615;AMR_AF=0.0072;AFR_AF=0.0015;EUR_AF=0.0109;SAS_AF=0.0092;AA=A|||;VT=SNP
8	4640674	rs11786617	T	C	100	PASS	AC=749;AF=0.149561;AN=5008;NS=2504;DP=20164;EAS_AF=0.37;AMR_AF=0.1167;AFR_AF=0.0719;EUR_AF=0.0974;SAS_AF=0.1043;AA=C|||;VT=SNP
8	4640745	rs11782389	C	G	100	PASS	AC=658;AF=0.13139;AN=5008;NS=2504;DP=19633;EAS_AF=0.3065;AMR_AF=0.1095;AFR_AF=0.0703;EUR_AF=0.0865;SAS_AF=0.0951;AA=G|||;VT=SNP
8	4640782	rs78100095	A	T	100	PASS	AC=89;AF=0.0177716;AN=5008;NS=2504;DP=19206;EAS_AF=0.0615;AMR_AF=0.0072;AFR_AF=0.0015;EUR_AF=0.0109;SAS_AF=0.0092;AA=A|||;VT=SNP
8	4640879	rs12114122	G	C	100	PASS	AC=2267;AF=0.452676;AN=5008;NS=2504;DP=17073;EAS_AF=0.5744;AMR_AF=0.5951;AFR_AF=0.2579;EUR_AF=0.4384;SAS_AF=0.5041;AA=G|||;VT=SNP
8	4640973	rs11775382	G	T	100	PASS	AC=266;AF=0.053115;AN=5008;NS=2504;DP=20113;EAS_AF=0.0377;AMR_AF=0.049;AFR_AF=0.0219;EUR_AF=0.0845;SAS_AF=0.0818;AA=G|||;VT=SNP
8	4641043	rs2118569	C	T	100	PASS	AC=4271;AF=0.852835;AN=5008;NS=2504;DP=22127;EAS_AF=0.872;AMR_AF=0.9452;AFR_AF=0.6558;EUR_AF=0.9841;SAS_AF=0.8988;AA=T|||;VT=SNP
8	4641044	rs75755516	G	A	100	PASS	AC=89;AF=0.0177716;AN=5008;NS=2504;DP=22108;EAS_AF=0.0615;AMR_AF=0.0072;AFR_AF=0.0015;EUR_AF=0.0109;SAS_AF=0.0092;AA=G|||;VT=SNP
8	4641107	rs11775421	G	C	100	PASS	AC=633;AF=0.126398;AN=5008;NS=2504;DP=22097;EAS_AF=0.2867;AMR_AF=0.1095;AFR_AF=0.0673;EUR_AF=0.0855;SAS_AF=0.0951;AA=G|||;VT=SNP
8	4641212	rs138661463	G	A	100	PASS	AC=111;AF=0.0221645;AN=5008;NS=2504;DP=18150;EAS_AF=0.0327;AMR_AF=0.0072;AFR_AF=0.0106;EUR_AF=0.005;SAS_AF=0.0552;AA=G|||;VT=SNP
8	4641289	rs28731316	G	A	100	PASS	AC=654;AF=0.130591;AN=5008;NS=2504;DP=19161;EAS_AF=0.3075;AMR_AF=0.1095;AFR_AF=0.0673;EUR_AF=0.0855;SAS_AF=0.0951;AA=G|||;VT=SNP
8	4641364	rs117796071	G	A	100	PASS	AC=89;AF=0.0177716;AN=5008;NS=2504;DP=19421;EAS_AF=0.0615;AMR_AF=0.0072;AFR_AF=0.0015;EUR_AF=0.0109;SAS_AF=0.0092;AA=G|||;VT=SNP
8	4641478	rs17071338	A	G	100	PASS	AC=654;AF=0.130591;AN=5008;NS=2504;DP=19782;EAS_AF=0.3075;AMR_AF=0.1095;AFR_AF=0.0673;EUR_AF=0.0855;SAS_AF=0.0951;AA=A|||;VT=SNP
8	4641523	rs921955	C	T	100	PASS	AC=1412;AF=0.281949;AN=5008;NS=2504;DP=18818;EAS_AF=0.2113;AMR_AF=0.4452;AFR_AF=0.1203;EUR_AF=0.3499;SAS_AF=0.3875;AA=c|||;VT=SNP
8	4641534	rs1457185	A	C	100	PASS	AC=975;AF=0.194688;AN=5008;NS=2504;DP=18265;EAS_AF=0.3323;AMR_AF=0.134;AFR_AF=0.2194;EUR_AF=0.1024;SAS_AF=0.1575;AA=C|||;VT=SNP
8	4641574	rs921954	T	G	100	PASS	AC=1923;AF=0.383986;AN=5008;NS=2504;DP=17390;EAS_AF=0.3125;AMR_AF=0.4957;AFR_AF=0.2678;EUR_AF=0.4314;SAS_AF=0.4867;AA=T|||;VT=SNP
8	4641590	rs1457184	G	A	100	PASS	AC=652;AF=0.130192;AN=5008;NS=2504;DP=17477;EAS_AF=0.3075;AMR_AF=0.1095;AFR_AF=0.0658;EUR_AF=0.0855;SAS_AF=0.0951;AA=G|||;VT=SNP
8	4641812	rs1457183	A	G	100	PASS	AC=641;AF=0.127995;AN=5008;NS=2504;DP=15900;EAS_AF=0.3085;AMR_AF=0.1095;AFR_AF=0.0567;EUR_AF=0.0855;SAS_AF=0.0951;AA=A|||;VT=SNP
8	4641941	rs17071342	T	C	100	PASS	AC=564;AF=0.11262;AN=5008;NS=2504;DP=15902;EAS_AF=0.1101;AMR_AF=0.2608;AFR_AF=0.0189;EUR_AF=0.1243;SAS_AF=0.1247;AA=T|||;VT=SNP
8	4642000	rs74811116	C	A	100	PASS	AC=96;AF=0.0191693;AN=5008;NS=2504;DP=16931;EAS_AF=0.0655;AMR_AF=0.0072;AFR_AF=0.0015;EUR_AF=0.0109;SAS_AF=0.0123;AA=C|||;VT=SNP
8	4642125	rs10111469	A	C	100	PASS	AC=694;AF=0.138578;AN=5008;NS=2504;DP=16827;EAS_AF=0.3075;AMR_AF=0.111;AFR_AF=0.0946;EUR_AF=0.0865;SAS_AF=0.0971;AA=C|||;VT=SNP
8	4642189	rs10086483	T	G	100	PASS	AC=640;AF=0.127796;AN=5008;NS=2504;DP=17538;EAS_AF=0.3065;AMR_AF=0.1095;AFR_AF=0.0567;EUR_AF=0.0865;SAS_AF=0.0951;AA=T|||;VT=SNP
8	4642194	rs10111583	A	C	100	PASS	AC=687;AF=0.137181;AN=5008;NS=2504;DP=17324;EAS_AF=0.3095;AMR_AF=0.111;AFR_AF=0.0893;EUR_AF=0.0865;SAS_AF=0.0951;AA=C|||;VT=SNP
8	4642329	rs75655161	C	A	100	PASS	AC=95;AF=0.0189696;AN=5008;NS=2504;DP=17942;EAS_AF=0.0645;AMR_AF=0.0072;AFR_AF=0.0015;EUR_AF=0.0109;SAS_AF=0.0123;AA=C|||;VT=SNP
8	4642399	rs75440461	T	C	100	PASS	AC=95;AF=0.0189696;AN=5008;NS=2504;DP=18506;EAS_AF=0.0645;AMR_AF=0.0072;AFR_AF=0.0015;EUR_AF=0.0109;SAS_AF=0.0123;AA=C|||;VT=SNP
8	4642413	rs75872706	C	T	100	PASS	AC=96;AF=0.0191693;AN=5008;NS=2504;DP=18430;EAS_AF=0.0645;AMR_AF=0.0072;AFR_AF=0.0023;EUR_AF=0.0109;SAS_AF=0.0123;AA=C|||;VT=SNP
8	4642688	rs76378135	C	T	100	PASS	AC=95;AF=0.0189696;AN=5008;NS=2504;DP=18784;EAS_AF=0.0645;AMR_AF=0.0072;AFR_AF=0.0015;EUR_AF=0.0109;SAS_AF=0.0123;AA=T|||;VT=SNP
8	4642814	rs78563128	T	C	100	PASS	AC=95;AF=0.0189696;AN=5008;NS=2504;DP=19187;EAS_AF=0.0645;AMR_AF=0.0072;AFR_AF=0.0015;EUR_AF=0.0109;SAS_AF=0.0123;AA=C|||;VT=SNP
8	4642850	rs78894479	G	C	100	PASS	AC=98;AF=0.0195687;AN=5008;NS=2504;DP=19405;EAS_AF=0.0675;AMR_AF=0.0072;AFR_AF=0.0015;EUR_AF=0.0109;SAS_AF=0.0123;AA=G|||;VT=SNP
8	4642859	rs76784390	C	G	100	PASS	AC=95;AF=0.0189696;AN=5008;NS=2504;DP=19474;EAS_AF=0.0645;AMR_AF=0.0072;AFR_AF=0.0015;EUR_AF=0.0109;SAS_AF=0.0123;AA=C|||;VT=SNP
8	4642887	rs80059157	A	G	100	PASS	AC=98;AF=0.0195687;AN=5008;NS=2504;DP=19072;EAS_AF=0.0675;AMR_AF=0.0072;AFR_AF=0.0015;EUR_AF=0.0109;SAS_AF=0.0123;AA=A|||;VT=SNP
8	4642915	rs79309328	T	C	100	PASS	AC=95;AF=0.0189696;AN=5008;NS=2504;DP=18426;EAS_AF=0.0645;AMR_AF=0.0072;AFR_AF=0.0015;EUR_AF=0.0109;SAS_AF=0.0123;AA=C|||;VT=SNP
8	4642938	rs79623337	T	C	100	PASS	AC=95;AF=0.0189696;AN=5008;NS=2504;DP=18471;EAS_AF=0.0645;AMR_AF=0.0072;AFR_AF=0.0015;EUR_AF=0.0109;SAS_AF=0.0123;AA=C|||;VT=SNP
8	4643149	rs80256094	C	T	100	PASS	AC=98;AF=0.0195687;AN=5008;NS=2504;DP=19099;EAS_AF=0.0675;AMR_AF=0.0072;AFR_AF=0.0015;EUR_AF=0.0109;SAS_AF=0.0123;AA=C|||;VT=SNP
8	4643155	rs77267854	C	A	100	PASS	AC=98;AF=0.0195687;AN=5008;NS=2504;DP=18941;EAS_AF=0.0675;AMR_AF=0.0072;AFR_AF=0.0015;EUR_AF=0.0109;SAS_AF=0.0123;AA=C|||;VT=SNP
8	4643314	rs12680259	T	G	100	PASS	AC=768;AF=0.153355;AN=5008;NS=2504;DP=18170;EAS_AF=0.3522;AMR_AF=0.1182;AFR_AF=0.0961;EUR_AF=0.0974;SAS_AF=0.1084;AA=G|||;VT=SNP
8	4643385	rs76593011	T	G	100	PASS	AC=96;AF=0.0191693;AN=5008;NS=2504;DP=17786;EAS_AF=0.0655;AMR_AF=0.0072;AFR_AF=0.0015;EUR_AF=0.0109;SAS_AF=0.0123;AA=T|||;VT=SNP
8	4643468	rs117113946	A	T	100	PASS	AC=95;AF=0.0189696;AN=5008;NS=2504;DP=17154;EAS_AF=0.0645;AMR_AF=0.0072;AFR_AF=0.0015;EUR_AF=0.0109;SAS_AF=0.0123;AA=A|||;VT=SNP
8	4643490	rs80115241	G	A	100	PASS	AC=95;AF=0.0189696;AN=5008;NS=2504;DP=17302;EAS_AF=0.0645;AMR_AF=0.0072;AFR_AF=0.0015;EUR_AF=0.0109;SAS_AF=0.0123;AA=G|||;VT=SNP
8	4643502	rs79362807	G	C	100	PASS	AC=99;AF=0.0197684;AN=5008;NS=2504;DP=17493;EAS_AF=0.0685;AMR_AF=0.0072;AFR_AF=0.0015;EUR_AF=0.0109;SAS_AF=0.0123;AA=C|||;VT=SNP
8	4643548	rs145576888	A	G	100	PASS	AC=98;AF=0.0195687;AN=5008;NS=2504;DP=17822;EAS_AF=0.0675;AMR_AF=0.0072;AFR_AF=0.0015;EUR_AF=0.0109;SAS_AF=0.0123;AA=G|||;VT=SNP
8	4643858	rs77675764	G	A	100	PASS	AC=98;AF=0.0195687;AN=5008;NS=2504;DP=18447;EAS_AF=0.0675;AMR_AF=0.0072;AFR_AF=0.0015;EUR_AF=0.0109;SAS_AF=0.0123;AA=g|||;VT=SNP
8	4643872	rs4875384	A	G	100	PASS	AC=547;AF=0.109225;AN=5008;NS=2504;DP=18325;EAS_AF=0.2361;AMR_AF=0.1052;AFR_AF=0.0416;EUR_AF=0.0865;SAS_AF=0.0961;AA=A|||;VT=SNP
8	4643905	rs79958049	T	C	100	PASS	AC=98;AF=0.0195687;AN=5008;NS=2504;DP=17181;EAS_AF=0.0675;AMR_AF=0.0072;AFR_AF=0.0015;EUR_AF=0.0109;SAS_AF=0.0123;AA=T|||;VT=SNP
8	4643959	rs78266178	T	C	100	PASS	AC=98;AF=0.0195687;AN=5008;NS=2504;DP=18511;EAS_AF=0.0675;AMR_AF=0.0072;AFR_AF=0.0015;EUR_AF=0.0109;SAS_AF=0.0123;AA=T|||;VT=SNP
8	4644361	rs9314540	C	T	100	PASS	AC=800;AF=0.159744;AN=5008;NS=2504;DP=17549;EAS_AF=0.3026;AMR_AF=0.1239;AFR_AF=0.1536;EUR_AF=0.0974;SAS_AF=0.1104;AA=T|||;VT=SNP
8	4644391	rs10101808	T	C	100	PASS	AC=757;AF=0.151158;AN=5008;NS=2504;DP=17215;EAS_AF=0.2351;AMR_AF=0.121;AFR_AF=0.1868;EUR_AF=0.0905;SAS_AF=0.1002;AA=T|||;VT=SNP
8	4644668	rs721302	C	T	100	PASS	AC=1725;AF=0.344449;AN=5008;NS=2504;DP=13958;EAS_AF=0.2292;AMR_AF=0.513;AFR_AF=0.174;EUR_AF=0.4702;SAS_AF=0.4448;AA=C|||;VT=SNP
8	4644722	rs188093918	G	T	100	PASS	AC=55;AF=0.0109824;AN=5008;NS=2504;DP=10717;EAS_AF=0.0317;AMR_AF=0.0058;AFR_AF=0.0015;EUR_AF=0.0109;SAS_AF=0.0061;AA=G|||;VT=SNP
8	4644789	rs11136774	C	T	100	PASS	AC=1026;AF=0.204872;AN=5008;NS=2504;DP=12543;EAS_AF=0.2153;AMR_AF=0.1383;AFR_AF=0.1422;EUR_AF=0.2893;SAS_AF=0.2393;AA=C|||;VT=SNP
8	4644898	rs148815611	G	C	100	PASS	AC=57;AF=0.0113818;AN=5008;NS=2504;DP=16127;EAS_AF=0.0337;AMR_AF=0.0058;AFR_AF=0.0008;EUR_AF=0.0089;SAS_AF=0.0092;AA=G|||;VT=SNP
8	4644922	rs117166496	A	C	100	PASS	AC=58;AF=0.0115815;AN=5008;NS=2504;DP=16820;EAS_AF=0.0347;AMR_AF=0.0058;AFR_AF=0.0008;EUR_AF=0.0089;SAS_AF=0.0092;AA=A|||;VT=SNP
8	4645121	rs7833305	T	C	100	PASS	AC=2340;AF=0.467252;AN=5008;NS=2504;DP=18885;EAS_AF=0.625;AMR_AF=0.621;AFR_AF=0.2156;EUR_AF=0.4911;SAS_AF=0.5112;AA=t|||;VT=SNP
8	4645232	rs117133114	T	C	100	PASS	AC=61;AF=0.0121805;AN=5008;NS=2504;DP=19175;EAS_AF=0.0337;AMR_AF=0.0058;AFR_AF=0.0038;EUR_AF=0.0089;SAS_AF=0.0092;AA=T|||;VT=SNP
8	4645351	rs10503283	T	G	100	PASS	AC=553;AF=0.110423;AN=5008;NS=2504;DP=19739;EAS_AF=0.252;AMR_AF=0.1066;AFR_AF=0.0295;EUR_AF=0.0805;SAS_AF=0.1074;AA=T|||;VT=SNP
8	4645733	rs10503284	T	A	100	PASS	AC=436;AF=0.0870607;AN=5008;NS=2504;DP=20022;EAS_AF=0.0605;AMR_AF=0.1282;AFR_AF=0.0166;EUR_AF=0.1183;SAS_AF=0.1483;AA=T|||;VT=SNP
8	4645804	rs4875118	A	G	100	PASS	AC=96;AF=0.0191693;AN=5008;NS=2504;DP=20172;EAS_AF=0.0337;AMR_AF=0.0101;AFR_AF=0.0008;EUR_AF=0.0129;SAS_AF=0.0419;AA=A|||;VT=SNP
8	4646677	rs35174190	G	C	100	PASS	AC=1114;AF=0.222444;AN=5008;NS=2504;DP=18201;EAS_AF=0.2242;AMR_AF=0.1527;AFR_AF=0.1778;EUR_AF=0.3091;SAS_AF=0.2413;AA=G|||;VT=SNP
8	4647032	rs12682116	A	G	100	PASS	AC=537;AF=0.107228;AN=5008;NS=2504;DP=17674;EAS_AF=0.2421;AMR_AF=0.1037;AFR_AF=0.0287;EUR_AF=0.0775;SAS_AF=0.1074;AA=A|||;VT=SNP
8	4647134	rs12675806	G	A	100	PASS	AC=520;AF=0.103834;AN=5008;NS=2504;DP=18801;EAS_AF=0.2371;AMR_AF=0.0951;AFR_AF=0.0287;EUR_AF=0.0736;SAS_AF=0.1053;AA=G|||;VT=SNP
8	4647545	rs12675866	G	A	100	PASS	AC=524;AF=0.104633;AN=5008;NS=2504;DP=18868;EAS_AF=0.2401;AMR_AF=0.0951;AFR_AF=0.0287;EUR_AF=0.0736;SAS_AF=0.1063;AA=G|||;VT=SNP
8	4648525	rs1580189	G	C	100	PASS	AC=2711;AF=0.541334;AN=5008;NS=2504;DP=17603;EAS_AF=0.5565;AMR_AF=0.4337;AFR_AF=0.5333;EUR_AF=0.5716;SAS_AF=0.5818;AA=C|||;VT=SNP
8	4648742	rs28521548	G	A	100	PASS	AC=2131;AF=0.425519;AN=5008;NS=2504;DP=17614;EAS_AF=0.5575;AMR_AF=0.379;AFR_AF=0.2103;EUR_AF=0.505;SAS_AF=0.5317;AA=g|||;VT=SNP
8	4648804	rs11136777	G	A	100	PASS	AC=1923;AF=0.383986;AN=5008;NS=2504;DP=18303;EAS_AF=0.3601;AMR_AF=0.562;AFR_AF=0.2239;EUR_AF=0.4821;SAS_AF=0.3978;AA=G|||;VT=SNP
8	4649142	rs1457182	G	A	100	PASS	AC=4365;AF=0.871605;AN=5008;NS=2504;DP=17595;EAS_AF=0.9167;AMR_AF=0.951;AFR_AF=0.6649;EUR_AF=0.9841;SAS_AF=0.9325;AA=A|||;VT=SNP
8	4649341	rs2043811	C	T	100	PASS	AC=1009;AF=0.201478;AN=5008;NS=2504;DP=18504;EAS_AF=0.0575;AMR_AF=0.1859;AFR_AF=0.3351;EUR_AF=0.1909;SAS_AF=0.1912;AA=C|||;VT=SNP
8	4649611	rs1457181	T	C	100	PASS	AC=1796;AF=0.358626;AN=5008;NS=2504;DP=15246;EAS_AF=0.4484;AMR_AF=0.5274;AFR_AF=0.1014;EUR_AF=0.4274;SAS_AF=0.4233;AA=T|||;VT=SNP
8	4650270	rs28641199	C	T	100	PASS	AC=524;AF=0.104633;AN=5008;NS=2504;DP=16006;EAS_AF=0.2391;AMR_AF=0.1023;AFR_AF=0.0265;EUR_AF=0.0726;SAS_AF=0.1063;AA=C|||;VT=SNP
8	4650751	rs11779902	G	T	100	PASS	AC=2559;AF=0.510982;AN=5008;NS=2504;DP=13945;EAS_AF=0.5417;AMR_AF=0.7478;AFR_AF=0.2269;EUR_AF=0.6083;SAS_AF=0.5951;AA=T|||;VT=SNP
8	4650764	rs11786958	C	T	100	PASS	AC=1417;AF=0.282947;AN=5008;NS=2504;DP=14139;EAS_AF=0.2411;AMR_AF=0.4669;AFR_AF=0.0983;EUR_AF=0.3867;SAS_AF=0.3384;AA=C|||;VT=SNP
8	4650969	rs11787015	C	G	100	PASS	AC=4214;AF=0.841454;AN=5008;NS=2504;DP=14940;EAS_AF=0.7976;AMR_AF=0.9481;AFR_AF=0.6483;EUR_AF=0.9811;SAS_AF=0.9284;AA=G|||;VT=SNP
8	4651715	rs35040680	A	G	100	PASS	AC=1535;AF=0.30651;AN=5008;NS=2504;DP=14922;EAS_AF=0.2599;AMR_AF=0.4697;AFR_AF=0.1611;EUR_AF=0.3936;SAS_AF=0.3456;AA=A|||;VT=SNP
8	4651833	rs34013236	A	G	100	PASS	AC=1515;AF=0.302516;AN=5008;NS=2504;DP=16349;EAS_AF=0.244;AMR_AF=0.4769;AFR_AF=0.1596;EUR_AF=0.3936;SAS_AF=0.3384;AA=A|||;VT=SNP
8	4651961	rs13252930	A	C	100	PASS	AC=1564;AF=0.3123;AN=5008;NS=2504;DP=17801;EAS_AF=0.246;AMR_AF=0.5173;AFR_AF=0.1619;EUR_AF=0.4026;SAS_AF=0.3456;AA=A|||;VT=SNP
8	4652054	rs13250028	G	C	100	PASS	AC=1596;AF=0.31869;AN=5008;NS=2504;DP=16018;EAS_AF=0.2986;AMR_AF=0.513;AFR_AF=0.1452;EUR_AF=0.4026;SAS_AF=0.3497;AA=C|||;VT=SNP
8	4652055	rs13253191	A	C	100	PASS	AC=1596;AF=0.31869;AN=5008;NS=2504;DP=15928;EAS_AF=0.2986;AMR_AF=0.513;AFR_AF=0.1452;EUR_AF=0.4026;SAS_AF=0.3497;AA=C|||;VT=SNP
8	4652202	rs6986167	T	C	100	PASS	AC=4256;AF=0.84984;AN=5008;NS=2504;DP=17767;EAS_AF=0.8056;AMR_AF=0.9539;AFR_AF=0.6694;EUR_AF=0.9821;SAS_AF=0.9294;AA=C|||;VT=SNP
8	4652421	rs9792323	T	A	100	PASS	AC=1047;AF=0.209065;AN=5008;NS=2504;DP=18283;EAS_AF=0.2272;AMR_AF=0.1455;AFR_AF=0.1324;EUR_AF=0.3042;SAS_AF=0.2413;AA=T|||;VT=SNP
8	4652448	rs13251215	G	A	100	PASS	AC=1464;AF=0.292332;AN=5008;NS=2504;DP=16995;EAS_AF=0.2421;AMR_AF=0.464;AFR_AF=0.1339;EUR_AF=0.3877;SAS_AF=0.3384;AA=G|||;VT=SNP
8	4652490	rs13251256	G	C	100	PASS	AC=1575;AF=0.314497;AN=5008;NS=2504;DP=16057;EAS_AF=0.2798;AMR_AF=0.4755;AFR_AF=0.1483;EUR_AF=0.3926;SAS_AF=0.3804;AA=G|||;VT=SNP
8	4652510	rs13251493	G	C	100	PASS	AC=1448;AF=0.289137;AN=5008;NS=2504;DP=15666;EAS_AF=0.244;AMR_AF=0.4524;AFR_AF=0.1309;EUR_AF=0.3857;SAS_AF=0.3344;AA=G|||;VT=SNP
8	4652650	rs56028095	G	A	100	PASS	AC=437;AF=0.0872604;AN=5008;NS=2504;DP=15126;EAS_AF=0.0278;AMR_AF=0.1282;AFR_AF=0.0159;EUR_AF=0.1471;SAS_AF=0.1544;AA=G|||;VT=SNP
8	4652986	rs7004503	G	T	100	PASS	AC=1587;AF=0.316893;AN=5008;NS=2504;DP=13447;EAS_AF=0.2748;AMR_AF=0.4755;AFR_AF=0.149;EUR_AF=0.4056;SAS_AF=0.3834;AA=G|||;VT=SNP
8	4653016	rs7822091	T	C	100	PASS	AC=1296;AF=0.258786;AN=5008;NS=2504;DP=15227;EAS_AF=0.4722;AMR_AF=0.183;AFR_AF=0.3238;EUR_AF=0.0934;SAS_AF=0.1748;AA=T|||;VT=SNP
8	4654246	rs6992998	A	C	100	PASS	AC=2322;AF=0.463658;AN=5008;NS=2504;DP=19131;EAS_AF=0.4653;AMR_AF=0.562;AFR_AF=0.4425;EUR_AF=0.4543;SAS_AF=0.4305;AA=A|||;VT=SNP
8	4654295	rs7011467	C	G	100	PASS	AC=1002;AF=0.20008;AN=5008;NS=2504;DP=20483;EAS_AF=0.2579;AMR_AF=0.1758;AFR_AF=0.3215;EUR_AF=0.0905;SAS_AF=0.1063;AA=C|||;VT=SNP
8	4654394	rs7010443	G	A	100	PASS	AC=997;AF=0.199081;AN=5008;NS=2504;DP=21174;EAS_AF=0.256;AMR_AF=0.1729;AFR_AF=0.3207;EUR_AF=0.0905;SAS_AF=0.1063;AA=G|||;VT=SNP
8	4654893	rs17432441	G	C	100	PASS	AC=419;AF=0.0836661;AN=5008;NS=2504;DP=17262;EAS_AF=0.0288;AMR_AF=0.1037;AFR_AF=0.0182;EUR_AF=0.1451;SAS_AF=0.1513;AA=G|||;VT=SNP
8	4655498	rs9792204	A	G	100	PASS	AC=1250;AF=0.249601;AN=5008;NS=2504;DP=17015;EAS_AF=0.2639;AMR_AF=0.1758;AFR_AF=0.1604;EUR_AF=0.3608;SAS_AF=0.2935;AA=A|||;VT=SNP
8	4655593	rs2168665	C	G	100	PASS	AC=1068;AF=0.213259;AN=5008;NS=2504;DP=17893;EAS_AF=0.2927;AMR_AF=0.2536;AFR_AF=0.1422;EUR_AF=0.169;SAS_AF=0.2444;AA=G|||;VT=SNP
8	4655769	rs28369591	G	C	100	PASS	AC=508;AF=0.101438;AN=5008;NS=2504;DP=15084;EAS_AF=0.2569;AMR_AF=0.1182;AFR_AF=0.0234;EUR_AF=0.0437;SAS_AF=0.0941;AA=G|||;VT=SNP
8	4655882	rs2028230	C	T	100	PASS	AC=1204;AF=0.240415;AN=5008;NS=2504;DP=17112;EAS_AF=0.256;AMR_AF=0.1599;AFR_AF=0.1573;EUR_AF=0.341;SAS_AF=0.2904;AA=C|||;VT=SNP
8	4655995	rs2028229	T	G	100	PASS	AC=3194;AF=0.63778;AN=5008;NS=2504;DP=15570;EAS_AF=0.7123;AMR_AF=0.7046;AFR_AF=0.4062;EUR_AF=0.7584;SAS_AF=0.7025;AA=T|||;VT=SNP
8	4656146	rs17071376	G	A	100	PASS	AC=1840;AF=0.367412;AN=5008;NS=2504;DP=13917;EAS_AF=0.5129;AMR_AF=0.2839;AFR_AF=0.2897;EUR_AF=0.3598;SAS_AF=0.3896;AA=g|||;VT=SNP
8	4656264	rs1457180	G	T	100	PASS	AC=3594;AF=0.717652;AN=5008;NS=2504;DP=16254;EAS_AF=0.7421;AMR_AF=0.7997;AFR_AF=0.4085;EUR_AF=0.9036;SAS_AF=0.8609;AA=T|||;VT=SNP
8	4656312	rs61045925	G	C	100	PASS	AC=2261;AF=0.451478;AN=5008;NS=2504;DP=18189;EAS_AF=0.5417;AMR_AF=0.4179;AFR_AF=0.2935;EUR_AF=0.506;SAS_AF=0.5399;AA=C|||;VT=SNP
8	4656358	rs73179676	T	A	100	PASS	AC=427;AF=0.0852636;AN=5008;NS=2504;DP=18429;EAS_AF=0.0298;AMR_AF=0.1297;AFR_AF=0.0166;EUR_AF=0.1431;SAS_AF=0.1442;AA=T|||;VT=SNP
8	4656445	rs1457179	T	C	100	PASS	AC=1843;AF=0.368011;AN=5008;NS=2504;DP=17535;EAS_AF=0.4603;AMR_AF=0.5086;AFR_AF=0.1369;EUR_AF=0.4314;SAS_AF=0.4202;AA=T|||;VT=SNP
8	4656695	rs7008223	A	C	100	PASS	AC=1874;AF=0.374201;AN=5008;NS=2504;DP=18468;EAS_AF=0.4583;AMR_AF=0.4957;AFR_AF=0.1831;EUR_AF=0.4254;SAS_AF=0.407;AA=A|||;VT=SNP
8	4656938	rs73179681	G	A	100	PASS	AC=427;AF=0.0852636;AN=5008;NS=2504;DP=13929;EAS_AF=0.0298;AMR_AF=0.1311;AFR_AF=0.0151;EUR_AF=0.1451;SAS_AF=0.1431;AA=G|||;VT=SNP
8	4657054	rs6988081	G	C	100	PASS	AC=1728;AF=0.345048;AN=5008;NS=2504;DP=12315;EAS_AF=0.4494;AMR_AF=0.5043;AFR_AF=0.09;EUR_AF=0.4056;SAS_AF=0.407;AA=G|||;VT=SNP
8	4657271	rs73179684	C	T	100	PASS	AC=465;AF=0.0928514;AN=5008;NS=2504;DP=14939;EAS_AF=0.0298;AMR_AF=0.1383;AFR_AF=0.0401;EUR_AF=0.1441;SAS_AF=0.1442;AA=C|||;VT=SNP
8	4657295	rs11136778	T	C	100	PASS	AC=1654;AF=0.330272;AN=5008;NS=2504;DP=15078;EAS_AF=0.247;AMR_AF=0.317;AFR_AF=0.205;EUR_AF=0.502;SAS_AF=0.4182;AA=T|||;VT=SNP
8	4657381	rs73179686	G	C	100	PASS	AC=437;AF=0.0872604;AN=5008;NS=2504;DP=14674;EAS_AF=0.0298;AMR_AF=0.1354;AFR_AF=0.0151;EUR_AF=0.1451;SAS_AF=0.1503;AA=G|||;VT=SNP
8	4657467	rs6993597	C	T	100	PASS	AC=593;AF=0.118411;AN=5008;NS=2504;DP=15026;EAS_AF=0.255;AMR_AF=0.121;AFR_AF=0.1044;EUR_AF=0.0219;SAS_AF=0.0941;AA=C|||;VT=SNP
8	4657472	rs11777650	A	G	100	PASS	AC=1647;AF=0.328874;AN=5008;NS=2504;DP=15073;EAS_AF=0.246;AMR_AF=0.3184;AFR_AF=0.2012;EUR_AF=0.5;SAS_AF=0.4182;AA=A|||;VT=SNP
8	4657542	rs73179690	C	A	100	PASS	AC=429;AF=0.0856629;AN=5008;NS=2504;DP=17877;EAS_AF=0.0298;AMR_AF=0.134;AFR_AF=0.0151;EUR_AF=0.1441;SAS_AF=0.1442;AA=C|||;VT=SNP
8	4657647	rs9644370	T	C	100	PASS	AC=472;AF=0.0942492;AN=5008;NS=2504;DP=15661;EAS_AF=0.254;AMR_AF=0.1153;AFR_AF=0.0219;EUR_AF=0.0189;SAS_AF=0.09;AA=T|||;VT=SNP
8	4657692	rs77090915	G	A	100	PASS	AC=593;AF=0.118411;AN=5008;NS=2504;DP=15317;EAS_AF=0.255;AMR_AF=0.1225;AFR_AF=0.1044;EUR_AF=0.0209;SAS_AF=0.0941;AA=G|||;VT=SNP
8	4657764	rs76281092	G	A	100	PASS	AC=474;AF=0.0946486;AN=5008;NS=2504;DP=14289;EAS_AF=0.256;AMR_AF=0.1153;AFR_AF=0.0219;EUR_AF=0.0189;SAS_AF=0.09;AA=G|||;VT=SNP
8	4657814	rs112554554	A	G	100	PASS	AC=593;AF=0.118411;AN=5008;NS=2504;DP=13578;EAS_AF=0.255;AMR_AF=0.1225;AFR_AF=0.1044;EUR_AF=0.0209;SAS_AF=0.0941;AA=G|||;VT=SNP
8	4657839	rs113973240	C	G	100	PASS	AC=631;AF=0.125998;AN=5008;NS=2504;DP=13554;EAS_AF=0.2609;AMR_AF=0.1268;AFR_AF=0.1263;EUR_AF=0.0209;SAS_AF=0.0941;AA=G|||;VT=SNP
8	4657866	rs111771077	T	C	100	PASS	AC=510;AF=0.101837;AN=5008;NS=2504;DP=14922;EAS_AF=0.254;AMR_AF=0.1182;AFR_AF=0.0492;EUR_AF=0.0189;SAS_AF=0.09;AA=T|||;VT=SNP
8	4657882	rs112512936	G	A	100	PASS	AC=510;AF=0.101837;AN=5008;NS=2504;DP=14204;EAS_AF=0.254;AMR_AF=0.1182;AFR_AF=0.0492;EUR_AF=0.0189;SAS_AF=0.09;AA=G|||;VT=SNP
8	4658028	rs74299168	A	G	100	PASS	AC=626;AF=0.125;AN=5008;NS=2504;DP=18689;EAS_AF=0.255;AMR_AF=0.1282;AFR_AF=0.1263;EUR_AF=0.0209;SAS_AF=0.0941;AA=G|||;VT=SNP
8	4658036	rs76095479	C	G	100	PASS	AC=626;AF=0.125;AN=5008;NS=2504;DP=18794;EAS_AF=0.255;AMR_AF=0.1282;AFR_AF=0.1263;EUR_AF=0.0209;SAS_AF=0.0941;AA=G|||;VT=SNP
8	4658174	rs9644283	T	C	100	PASS	AC=625;AF=0.1248;AN=5008;NS=2504;DP=15649;EAS_AF=0.254;AMR_AF=0.1282;AFR_AF=0.1263;EUR_AF=0.0209;SAS_AF=0.0941;AA=C|||;VT=SNP
8	4658181	rs9644284	C	T	100	PASS	AC=595;AF=0.11881;AN=5008;NS=2504;DP=15621;EAS_AF=0.256;AMR_AF=0.1239;AFR_AF=0.1044;EUR_AF=0.0209;SAS_AF=0.0941;AA=C|||;VT=SNP
8	4658248	rs9644371	T	C	100	PASS	AC=625;AF=0.1248;AN=5008;NS=2504;DP=15803;EAS_AF=0.2569;AMR_AF=0.1282;AFR_AF=0.1241;EUR_AF=0.0209;SAS_AF=0.0941;AA=t|||;VT=SNP
8	4658253	rs76713410	A	C	100	PASS	AC=545;AF=0.108826;AN=5008;NS=2504;DP=15880;EAS_AF=0.255;AMR_AF=0.1239;AFR_AF=0.0719;EUR_AF=0.0189;SAS_AF=0.09;AA=A|||;VT=SNP
8	4658292	rs7014556	A	G	100	PASS	AC=3980;AF=0.794728;AN=5008;NS=2504;DP=15939;EAS_AF=0.9534;AMR_AF=0.9049;AFR_AF=0.4289;EUR_AF=0.9264;SAS_AF=0.9121;AA=G|||;VT=SNP
8	4658299	rs112214096	A	G	100	PASS	AC=624;AF=0.124601;AN=5008;NS=2504;DP=16215;EAS_AF=0.256;AMR_AF=0.1282;AFR_AF=0.1241;EUR_AF=0.0209;SAS_AF=0.0941;AA=A|||;VT=SNP
8	4658410	rs9644372	T	G	100	PASS	AC=524;AF=0.104633;AN=5008;NS=2504;DP=19439;EAS_AF=0.2619;AMR_AF=0.1196;AFR_AF=0.0522;EUR_AF=0.0199;SAS_AF=0.09;AA=T|||;VT=SNP
8	4658422	rs55777483	C	T	100	PASS	AC=424;AF=0.0846645;AN=5008;NS=2504;DP=19352;EAS_AF=0.0308;AMR_AF=0.1326;AFR_AF=0.0151;EUR_AF=0.1431;SAS_AF=0.1401;AA=C|||;VT=SNP
8	4658435	rs56138441	C	T	100	PASS	AC=408;AF=0.0814696;AN=5008;NS=2504;DP=19296;EAS_AF=0.0308;AMR_AF=0.1268;AFR_AF=0.0144;EUR_AF=0.1322;SAS_AF=0.1401;AA=C|||;VT=SNP
8	4658590	rs9644373	T	A	100	PASS	AC=511;AF=0.102037;AN=5008;NS=2504;DP=18086;EAS_AF=0.254;AMR_AF=0.1196;AFR_AF=0.0492;EUR_AF=0.0189;SAS_AF=0.09;AA=T|||;VT=SNP
8	4658686	rs9644374	A	G	100	PASS	AC=624;AF=0.124601;AN=5008;NS=2504;DP=18968;EAS_AF=0.255;AMR_AF=0.1282;AFR_AF=0.1248;EUR_AF=0.0209;SAS_AF=0.0941;AA=G|||;VT=SNP
8	4658740	rs9644375	T	C	100	PASS	AC=675;AF=0.134784;AN=5008;NS=2504;DP=18071;EAS_AF=0.255;AMR_AF=0.1297;AFR_AF=0.1626;EUR_AF=0.0209;SAS_AF=0.0941;AA=C|||;VT=SNP
8	4658747	rs17347911	G	T	100	PASS	AC=467;AF=0.0932508;AN=5008;NS=2504;DP=17587;EAS_AF=0.0308;AMR_AF=0.1427;AFR_AF=0.0166;EUR_AF=0.168;SAS_AF=0.1493;AA=G|||;VT=SNP
8	4659014	rs28376909	C	T	100	PASS	AC=676;AF=0.134984;AN=5008;NS=2504;DP=17421;EAS_AF=0.2589;AMR_AF=0.1297;AFR_AF=0.1589;EUR_AF=0.0219;SAS_AF=0.0951;AA=T|||;VT=SNP
8	4659034	rs28477851	T	C	100	PASS	AC=676;AF=0.134984;AN=5008;NS=2504;DP=17746;EAS_AF=0.2589;AMR_AF=0.1297;AFR_AF=0.1589;EUR_AF=0.0219;SAS_AF=0.0951;AA=C|||;VT=SNP
8	4659038	rs28737227	A	C	100	PASS	AC=566;AF=0.113019;AN=5008;NS=2504;DP=17741;EAS_AF=0.2579;AMR_AF=0.121;AFR_AF=0.0862;EUR_AF=0.0189;SAS_AF=0.091;AA=A|||;VT=SNP
8	4659056	rs28413498	T	A	100	PASS	AC=675;AF=0.134784;AN=5008;NS=2504;DP=17589;EAS_AF=0.2589;AMR_AF=0.1297;AFR_AF=0.1589;EUR_AF=0.0219;SAS_AF=0.0941;AA=A|||;VT=SNP
8	4659067	rs28719486	T	C	100	PASS	AC=675;AF=0.134784;AN=5008;NS=2504;DP=17510;EAS_AF=0.2589;AMR_AF=0.1297;AFR_AF=0.1589;EUR_AF=0.0219;SAS_AF=0.0941;AA=T|||;VT=SNP
8	4659203	rs12675737	C	G	100	PASS	AC=669;AF=0.133586;AN=5008;NS=2504;DP=14831;EAS_AF=0.2579;AMR_AF=0.1282;AFR_AF=0.1566;EUR_AF=0.0209;SAS_AF=0.0941;AA=G|||;VT=SNP
8	4659274	rs11136779	T	G	100	PASS	AC=1447;AF=0.288938;AN=5008;NS=2504;DP=16302;EAS_AF=0.4167;AMR_AF=0.4467;AFR_AF=0.0219;EUR_AF=0.3429;SAS_AF=0.3507;AA=T|||;VT=SNP
8	4659322	rs12677863	A	C	100	PASS	AC=560;AF=0.111821;AN=5008;NS=2504;DP=18135;EAS_AF=0.255;AMR_AF=0.1196;AFR_AF=0.0855;EUR_AF=0.0189;SAS_AF=0.09;AA=A|||;VT=SNP
8	4659380	rs12678251	T	C	100	PASS	AC=669;AF=0.133586;AN=5008;NS=2504;DP=19811;EAS_AF=0.255;AMR_AF=0.1282;AFR_AF=0.1589;EUR_AF=0.0209;SAS_AF=0.0941;AA=C|||;VT=SNP
8	4659576	rs12675793	C	G	100	PASS	AC=671;AF=0.133986;AN=5008;NS=2504;DP=19655;EAS_AF=0.255;AMR_AF=0.1282;AFR_AF=0.1604;EUR_AF=0.0209;SAS_AF=0.0941;AA=G|||;VT=SNP
8	4659606	rs12678702	T	C	100	PASS	AC=567;AF=0.113219;AN=5008;NS=2504;DP=19479;EAS_AF=0.2589;AMR_AF=0.1196;AFR_AF=0.0877;EUR_AF=0.0189;SAS_AF=0.09;AA=T|||;VT=SNP
8	4659628	rs12680174	G	A	100	PASS	AC=643;AF=0.128395;AN=5008;NS=2504;DP=20329;EAS_AF=0.256;AMR_AF=0.1239;AFR_AF=0.1407;EUR_AF=0.0209;SAS_AF=0.0941;AA=A|||;VT=SNP
8	4659687	rs17071406	T	A	100	PASS	AC=643;AF=0.128395;AN=5008;NS=2504;DP=22376;EAS_AF=0.256;AMR_AF=0.1225;AFR_AF=0.1415;EUR_AF=0.0209;SAS_AF=0.0941;AA=T|||;VT=SNP
8	4659767	rs34130715	T	C	100	PASS	AC=846;AF=0.16893;AN=5008;NS=2504;DP=20539;EAS_AF=0.2183;AMR_AF=0.134;AFR_AF=0.1195;EUR_AF=0.2346;SAS_AF=0.1421;AA=T|||;VT=SNP
8	4659922	rs28469770	C	T	100	PASS	AC=637;AF=0.127196;AN=5008;NS=2504;DP=17744;EAS_AF=0.255;AMR_AF=0.1225;AFR_AF=0.1407;EUR_AF=0.0209;SAS_AF=0.09;AA=C|||;VT=SNP
8	4659964	rs28668596	C	A	100	PASS	AC=561;AF=0.112021;AN=5008;NS=2504;DP=18598;EAS_AF=0.255;AMR_AF=0.1182;AFR_AF=0.087;EUR_AF=0.0189;SAS_AF=0.09;AA=C|||;VT=SNP
8	4660114	rs17071407	T	C	100	PASS	AC=641;AF=0.127995;AN=5008;NS=2504;DP=18565;EAS_AF=0.255;AMR_AF=0.1225;AFR_AF=0.1407;EUR_AF=0.0209;SAS_AF=0.0941;AA=C|||;VT=SNP
8	4660204	rs17071408	C	T	100	PASS	AC=640;AF=0.127796;AN=5008;NS=2504;DP=18382;EAS_AF=0.254;AMR_AF=0.1225;AFR_AF=0.1407;EUR_AF=0.0209;SAS_AF=0.0941;AA=T|||;VT=SNP
8	4660381	rs76786307	G	C	100	PASS	AC=641;AF=0.127995;AN=5008;NS=2504;DP=18074;EAS_AF=0.255;AMR_AF=0.1239;AFR_AF=0.1407;EUR_AF=0.0209;SAS_AF=0.093;AA=C|||;VT=SNP
8	4660397	rs79629213	G	A	100	PASS	AC=668;AF=0.133387;AN=5008;NS=2504;DP=18114;EAS_AF=0.251;AMR_AF=0.1282;AFR_AF=0.1626;EUR_AF=0.0209;SAS_AF=0.092;AA=A|||;VT=SNP
8	4660406	rs78182829	G	A	100	PASS	AC=627;AF=0.1252;AN=5008;NS=2504;DP=18455;EAS_AF=0.251;AMR_AF=0.1239;AFR_AF=0.1339;EUR_AF=0.0209;SAS_AF=0.092;AA=A|||;VT=SNP
8	4660585	rs17432531	T	C	100	PASS	AC=839;AF=0.167532;AN=5008;NS=2504;DP=16769;EAS_AF=0.2331;AMR_AF=0.121;AFR_AF=0.1225;EUR_AF=0.2177;SAS_AF=0.1421;AA=T|||;VT=SNP
8	4660773	rs78527216	G	A	100	PASS	AC=644;AF=0.128594;AN=5008;NS=2504;DP=17720;EAS_AF=0.25;AMR_AF=0.1239;AFR_AF=0.1467;EUR_AF=0.0209;SAS_AF=0.093;AA=G|||;VT=SNP
8	4660815	rs4143928	A	T	100	PASS	AC=1446;AF=0.288738;AN=5008;NS=2504;DP=17664;EAS_AF=0.381;AMR_AF=0.4337;AFR_AF=0.1097;EUR_AF=0.2883;SAS_AF=0.3333;AA=A|||;VT=SNP
8	4660891	rs17071412	C	G	100	PASS	AC=562;AF=0.11222;AN=5008;NS=2504;DP=16507;EAS_AF=0.251;AMR_AF=0.1196;AFR_AF=0.0908;EUR_AF=0.0189;SAS_AF=0.089;AA=C|||;VT=SNP
8	4660963	rs17071413	G	A	100	PASS	AC=644;AF=0.128594;AN=5008;NS=2504;DP=15035;EAS_AF=0.25;AMR_AF=0.1254;AFR_AF=0.146;EUR_AF=0.0209;SAS_AF=0.093;AA=G|||;VT=SNP
8	4660974	rs34389960	G	A	100	PASS	AC=1381;AF=0.275759;AN=5008;NS=2504;DP=14714;EAS_AF=0.374;AMR_AF=0.4265;AFR_AF=0.0802;EUR_AF=0.2833;SAS_AF=0.3241;AA=G|||;VT=SNP
8	4660996	rs75554157	T	C	100	PASS	AC=643;AF=0.128395;AN=5008;NS=2504;DP=14358;EAS_AF=0.25;AMR_AF=0.1239;AFR_AF=0.146;EUR_AF=0.0209;SAS_AF=0.093;AA=C|||;VT=SNP
8	4661087	rs79915765	T	A	100	PASS	AC=644;AF=0.128594;AN=5008;NS=2504;DP=14914;EAS_AF=0.251;AMR_AF=0.1239;AFR_AF=0.146;EUR_AF=0.0209;SAS_AF=0.093;AA=T|||;VT=SNP
8	4661319	rs74510018	T	C	100	PASS	AC=568;AF=0.113419;AN=5008;NS=2504;DP=16971;EAS_AF=0.256;AMR_AF=0.1196;AFR_AF=0.0908;EUR_AF=0.0189;SAS_AF=0.09;AA=T|||;VT=SNP
8	4661334	rs75486800	C	T	100	PASS	AC=645;AF=0.128794;AN=5008;NS=2504;DP=16893;EAS_AF=0.251;AMR_AF=0.1239;AFR_AF=0.146;EUR_AF=0.0209;SAS_AF=0.0941;AA=C|||;VT=SNP
8	4661352	rs76595192	C	T	100	PASS	AC=645;AF=0.128794;AN=5008;NS=2504;DP=16461;EAS_AF=0.252;AMR_AF=0.1239;AFR_AF=0.146;EUR_AF=0.0209;SAS_AF=0.093;AA=T|||;VT=SNP
8	4661534	rs17071414	T	C	100	PASS	AC=563;AF=0.11242;AN=5008;NS=2504;DP=15942;EAS_AF=0.252;AMR_AF=0.1196;AFR_AF=0.0908;EUR_AF=0.0189;SAS_AF=0.089;AA=T|||;VT=SNP
8	4661569	rs17071417	G	C	100	PASS	AC=563;AF=0.11242;AN=5008;NS=2504;DP=16442;EAS_AF=0.252;AMR_AF=0.1196;AFR_AF=0.0908;EUR_AF=0.0189;SAS_AF=0.089;AA=G|||;VT=SNP
8	4661619	rs77013071	T	A	100	PASS	AC=563;AF=0.11242;AN=5008;NS=2504;DP=16395;EAS_AF=0.252;AMR_AF=0.1196;AFR_AF=0.0908;EUR_AF=0.0189;SAS_AF=0.089;AA=T|||;VT=SNP
8	4661660	rs17071420	A	G	100	PASS	AC=564;AF=0.11262;AN=5008;NS=2504;DP=16629;EAS_AF=0.253;AMR_AF=0.1196;AFR_AF=0.0908;EUR_AF=0.0189;SAS_AF=0.089;AA=A|||;VT=SNP
8	4661759	rs11136780	C	A	100	PASS	AC=1700;AF=0.339457;AN=5008;NS=2504;DP=14895;EAS_AF=0.247;AMR_AF=0.255;AFR_AF=0.3638;EUR_AF=0.4463;SAS_AF=0.3517;AA=C|||;VT=SNP
8	4661762	rs1457178	C	T	100	PASS	AC=4388;AF=0.876198;AN=5008;NS=2504;DP=14863;EAS_AF=0.9702;AMR_AF=0.9107;AFR_AF=0.8041;EUR_AF=0.8698;SAS_AF=0.8589;AA=T|||;VT=SNP
8	4661912	rs11136781	C	A	100	PASS	AC=4385;AF=0.875599;AN=5008;NS=2504;DP=14122;EAS_AF=0.9702;AMR_AF=0.9107;AFR_AF=0.8026;EUR_AF=0.8698;SAS_AF=0.8579;AA=A|||;VT=SNP
8	4662136	rs79291403	A	G	100	PASS	AC=680;AF=0.135783;AN=5008;NS=2504;DP=13751;EAS_AF=0.254;AMR_AF=0.1282;AFR_AF=0.1687;EUR_AF=0.0209;SAS_AF=0.093;AA=G|||;VT=SNP
8	4662524	rs12679612	A	G	100	PASS	AC=950;AF=0.189696;AN=5008;NS=2504;DP=16540;EAS_AF=0.2569;AMR_AF=0.1643;AFR_AF=0.2995;EUR_AF=0.0746;SAS_AF=0.1084;AA=G|||;VT=SNP
8	4662863	rs2118572	G	T	100	PASS	AC=596;AF=0.11901;AN=5008;NS=2504;DP=19272;EAS_AF=0.256;AMR_AF=0.1239;AFR_AF=0.1097;EUR_AF=0.0189;SAS_AF=0.09;AA=T|||;VT=SNP
8	4662898	rs10106620	T	C	100	PASS	AC=2127;AF=0.42472;AN=5008;NS=2504;DP=18218;EAS_AF=0.3512;AMR_AF=0.3473;AFR_AF=0.4274;EUR_AF=0.508;SAS_AF=0.4663;AA=T|||;VT=SNP
8	4663010	rs2118574	A	C	100	PASS	AC=699;AF=0.139577;AN=5008;NS=2504;DP=15818;EAS_AF=0.255;AMR_AF=0.1282;AFR_AF=0.18;EUR_AF=0.0209;SAS_AF=0.0961;AA=C|||;VT=SNP
8	4663171	rs7016863	T	G	100	PASS	AC=1705;AF=0.340455;AN=5008;NS=2504;DP=19699;EAS_AF=0.4355;AMR_AF=0.4784;AFR_AF=0.1203;EUR_AF=0.3827;SAS_AF=0.3988;AA=T|||;VT=SNP
8	4663201	rs2164907	C	A	100	PASS	AC=604;AF=0.120607;AN=5008;NS=2504;DP=19518;EAS_AF=0.253;AMR_AF=0.1239;AFR_AF=0.1188;EUR_AF=0.0189;SAS_AF=0.089;AA=A|||;VT=SNP
8	4663283	rs2118575	A	G	100	PASS	AC=672;AF=0.134185;AN=5008;NS=2504;DP=18876;EAS_AF=0.252;AMR_AF=0.1282;AFR_AF=0.1641;EUR_AF=0.0209;SAS_AF=0.093;AA=G|||;VT=SNP
8	4663465	rs2028223	C	T	100	PASS	AC=1587;AF=0.316893;AN=5008;NS=2504;DP=16280;EAS_AF=0.4167;AMR_AF=0.4452;AFR_AF=0.093;EUR_AF=0.3598;SAS_AF=0.3814;AA=C|||;VT=SNP
8	4663829	rs10092951	C	T	100	PASS	AC=1833;AF=0.366014;AN=5008;NS=2504;DP=17918;EAS_AF=0.248;AMR_AF=0.3069;AFR_AF=0.3775;EUR_AF=0.4851;SAS_AF=0.3916;AA=C|||;VT=SNP
8	4663985	rs28590213	C	T	100	PASS	AC=471;AF=0.0940495;AN=5008;NS=2504;DP=18821;EAS_AF=0.251;AMR_AF=0.1167;AFR_AF=0.0227;EUR_AF=0.0189;SAS_AF=0.09;AA=C|||;VT=SNP
8	4664285	rs17071435	T	G	100	PASS	AC=672;AF=0.134185;AN=5008;NS=2504;DP=17922;EAS_AF=0.2579;AMR_AF=0.1282;AFR_AF=0.1581;EUR_AF=0.0209;SAS_AF=0.0951;AA=T|||;VT=SNP
8	4664374	rs77290069	A	T	100	PASS	AC=565;AF=0.112819;AN=5008;NS=2504;DP=16971;EAS_AF=0.255;AMR_AF=0.1196;AFR_AF=0.0893;EUR_AF=0.0189;SAS_AF=0.09;AA=A|||;VT=SNP
8	4664461	rs74439168	T	A	100	PASS	AC=667;AF=0.133187;AN=5008;NS=2504;DP=17245;EAS_AF=0.2569;AMR_AF=0.1282;AFR_AF=0.1558;EUR_AF=0.0209;SAS_AF=0.0941;AA=T|||;VT=SNP
8	4664911	rs9314541	G	A	100	PASS	AC=1839;AF=0.367212;AN=5008;NS=2504;DP=18165;EAS_AF=0.256;AMR_AF=0.3127;AFR_AF=0.4062;EUR_AF=0.4742;SAS_AF=0.3579;AA=G|||;VT=SNP
8	4665038	rs6985319	A	G	100	PASS	AC=1771;AF=0.353634;AN=5008;NS=2504;DP=18520;EAS_AF=0.495;AMR_AF=0.4654;AFR_AF=0.0915;EUR_AF=0.3698;SAS_AF=0.4663;AA=A|||;VT=SNP
8	4665177	rs78840285	C	T	100	PASS	AC=617;AF=0.123203;AN=5008;NS=2504;DP=20229;EAS_AF=0.253;AMR_AF=0.1239;AFR_AF=0.1278;EUR_AF=0.0209;SAS_AF=0.0879;AA=T|||;VT=SNP
8	4665629	rs17071450	T	A	100	PASS	AC=678;AF=0.135383;AN=5008;NS=2504;DP=18408;EAS_AF=0.2599;AMR_AF=0.1282;AFR_AF=0.1649;EUR_AF=0.0209;SAS_AF=0.09;AA=A|||;VT=SNP
8	4665649	rs10086985	A	G	100	PASS	AC=2029;AF=0.405152;AN=5008;NS=2504;DP=17753;EAS_AF=0.3234;AMR_AF=0.3314;AFR_AF=0.413;EUR_AF=0.492;SAS_AF=0.4417;AA=A|||;VT=SNP
8	4666391	rs79281315	T	C	100	PASS	AC=662;AF=0.132188;AN=5008;NS=2504;DP=18864;EAS_AF=0.2599;AMR_AF=0.1297;AFR_AF=0.1551;EUR_AF=0.0209;SAS_AF=0.0859;AA=T|||;VT=SNP
8	4666493	rs74663638	T	C	100	PASS	AC=662;AF=0.132188;AN=5008;NS=2504;DP=17127;EAS_AF=0.2599;AMR_AF=0.1297;AFR_AF=0.1551;EUR_AF=0.0209;SAS_AF=0.0859;AA=T|||;VT=SNP
8	4666520	rs79534916	C	T	100	PASS	AC=605;AF=0.120807;AN=5008;NS=2504;DP=16850;EAS_AF=0.2589;AMR_AF=0.1254;AFR_AF=0.1165;EUR_AF=0.0189;SAS_AF=0.0859;AA=C|||;VT=SNP
8	4666654	rs17071459	C	T	100	PASS	AC=572;AF=0.114217;AN=5008;NS=2504;DP=16310;EAS_AF=0.2589;AMR_AF=0.121;AFR_AF=0.0938;EUR_AF=0.0189;SAS_AF=0.0859;AA=C|||;VT=SNP
8	4666701	rs17071462	T	C	100	PASS	AC=525;AF=0.104832;AN=5008;NS=2504;DP=17115;EAS_AF=0.2589;AMR_AF=0.1225;AFR_AF=0.056;EUR_AF=0.0189;SAS_AF=0.0879;AA=T|||;VT=SNP
8	4667209	rs7842352	G	C	100	PASS	AC=682;AF=0.136182;AN=5008;NS=2504;DP=19348;EAS_AF=0.2609;AMR_AF=0.1297;AFR_AF=0.1649;EUR_AF=0.0229;SAS_AF=0.09;AA=G|||;VT=SNP
8	4667365	rs7843673	C	A	100	PASS	AC=658;AF=0.13139;AN=5008;NS=2504;DP=16718;EAS_AF=0.256;AMR_AF=0.1254;AFR_AF=0.1543;EUR_AF=0.0209;SAS_AF=0.09;AA=A|||;VT=SNP
8	4667574	rs12677327	C	T	100	PASS	AC=662;AF=0.132188;AN=5008;NS=2504;DP=16860;EAS_AF=0.256;AMR_AF=0.1254;AFR_AF=0.1543;EUR_AF=0.0209;SAS_AF=0.0941;AA=T|||;VT=SNP
8	4667837	rs28524662	C	T	100	PASS	AC=576;AF=0.115016;AN=5008;NS=2504;DP=16874;EAS_AF=0.248;AMR_AF=0.1182;AFR_AF=0.1044;EUR_AF=0.0189;SAS_AF=0.089;AA=C|||;VT=SNP
8	4667896	rs17432649	T	C	100	PASS	AC=410;AF=0.081869;AN=5008;NS=2504;DP=16815;EAS_AF=0.0437;AMR_AF=0.1066;AFR_AF=0.0121;EUR_AF=0.2207;SAS_AF=0.0552;AA=T|||;VT=SNP
8	4668337	rs6982386	C	A	100	PASS	AC=1760;AF=0.351438;AN=5008;NS=2504;DP=15912;EAS_AF=0.4772;AMR_AF=0.5072;AFR_AF=0.1021;EUR_AF=0.3588;SAS_AF=0.4407;AA=T|||;VT=SNP
8	4668871	rs17071481	T	G	100	PASS	AC=589;AF=0.117612;AN=5008;NS=2504;DP=15864;EAS_AF=0.2629;AMR_AF=0.1182;AFR_AF=0.0991;EUR_AF=0.0199;SAS_AF=0.093;AA=T|||;VT=SNP
8	4669113	rs7839952	T	C	100	PASS	AC=1326;AF=0.264776;AN=5008;NS=2504;DP=14401;EAS_AF=0.3095;AMR_AF=0.2824;AFR_AF=0.1551;EUR_AF=0.2942;SAS_AF=0.3241;AA=T|||;VT=SNP
8	4669162	rs7840092	T	G	100	PASS	AC=649;AF=0.129593;AN=5008;NS=2504;DP=15061;EAS_AF=0.2639;AMR_AF=0.1225;AFR_AF=0.1369;EUR_AF=0.0219;SAS_AF=0.0971;AA=T|||;VT=SNP
8	4669359	rs9314542	C	T	100	PASS	AC=1174;AF=0.234425;AN=5008;NS=2504;DP=16272;EAS_AF=0.246;AMR_AF=0.1254;AFR_AF=0.3449;EUR_AF=0.2276;SAS_AF=0.1575;AA=C|||;VT=SNP
8	4669941	rs79354837	C	A	100	PASS	AC=614;AF=0.122604;AN=5008;NS=2504;DP=16708;EAS_AF=0.253;AMR_AF=0.121;AFR_AF=0.1271;EUR_AF=0.0199;SAS_AF=0.089;AA=A|||;VT=SNP
8	4670055	rs1561356	G	C	100	PASS	AC=638;AF=0.127396;AN=5008;NS=2504;DP=16261;EAS_AF=0.2599;AMR_AF=0.1225;AFR_AF=0.1339;EUR_AF=0.0209;SAS_AF=0.0951;AA=G|||;VT=SNP
8	4670109	rs10216905	T	C	100	PASS	AC=1981;AF=0.395567;AN=5008;NS=2504;DP=14516;EAS_AF=0.3016;AMR_AF=0.2997;AFR_AF=0.4183;EUR_AF=0.5149;SAS_AF=0.407;AA=T|||;VT=SNP
8	4670279	rs1561357	C	T	100	PASS	AC=556;AF=0.111022;AN=5008;NS=2504;DP=16618;EAS_AF=0.2589;AMR_AF=0.1153;AFR_AF=0.0779;EUR_AF=0.0189;SAS_AF=0.0951;AA=C|||;VT=SNP
8	4670302	rs1561358	T	A	100	PASS	AC=672;AF=0.134185;AN=5008;NS=2504;DP=16958;EAS_AF=0.2589;AMR_AF=0.1225;AFR_AF=0.1604;EUR_AF=0.0209;SAS_AF=0.0951;AA=T|||;VT=SNP
8	4670590	rs13254884	G	C	100	PASS	AC=1630;AF=0.325479;AN=5008;NS=2504;DP=17480;EAS_AF=0.4236;AMR_AF=0.4856;AFR_AF=0.0908;EUR_AF=0.3598;SAS_AF=0.3926;AA=G|||;VT=SNP
8	4671057	rs17071501	T	C	100	PASS	AC=643;AF=0.128395;AN=5008;NS=2504;DP=18347;EAS_AF=0.2609;AMR_AF=0.1225;AFR_AF=0.1331;EUR_AF=0.0209;SAS_AF=0.1002;AA=T|||;VT=SNP
8	4671505	rs28702435	C	T	100	PASS	AC=671;AF=0.133986;AN=5008;NS=2504;DP=16968;EAS_AF=0.2579;AMR_AF=0.1268;AFR_AF=0.1551;EUR_AF=0.0209;SAS_AF=0.0992;AA=T|||;VT=SNP
8	4671971	rs58024148	G	A	100	PASS	AC=570;AF=0.113818;AN=5008;NS=2504;DP=16871;EAS_AF=0.247;AMR_AF=0.1182;AFR_AF=0.0953;EUR_AF=0.0189;SAS_AF=0.0961;AA=G|||;VT=SNP
8	4671999	rs61058298	A	C	100	PASS	AC=650;AF=0.129792;AN=5008;NS=2504;DP=17187;EAS_AF=0.255;AMR_AF=0.1239;AFR_AF=0.143;EUR_AF=0.0209;SAS_AF=0.0992;AA=C|||;VT=SNP
8	4672114	rs2897704	A	T	100	PASS	AC=636;AF=0.126997;AN=5008;NS=2504;DP=16466;EAS_AF=0.255;AMR_AF=0.1225;AFR_AF=0.1331;EUR_AF=0.0209;SAS_AF=0.0992;AA=A|||;VT=SNP
8	4672176	rs4256614	G	C	100	PASS	AC=626;AF=0.125;AN=5008;NS=2504;DP=14751;EAS_AF=0.251;AMR_AF=0.1225;AFR_AF=0.1331;EUR_AF=0.0209;SAS_AF=0.093;AA=G|||;VT=SNP
8	4672291	rs4256615	G	A	100	PASS	AC=1509;AF=0.301318;AN=5008;NS=2504;DP=13468;EAS_AF=0.3879;AMR_AF=0.4813;AFR_AF=0.0794;EUR_AF=0.3559;SAS_AF=0.3282;AA=G|||;VT=SNP
8	4672939	rs2407596	C	A	100	PASS	AC=1551;AF=0.309704;AN=5008;NS=2504;DP=16267;EAS_AF=0.3948;AMR_AF=0.4856;AFR_AF=0.0915;EUR_AF=0.3569;SAS_AF=0.3436;AA=C|||;VT=SNP
8	4672994	rs2897705	C	G	100	PASS	AC=666;AF=0.132987;AN=5008;NS=2504;DP=17084;EAS_AF=0.256;AMR_AF=0.1268;AFR_AF=0.1558;EUR_AF=0.0209;SAS_AF=0.0951;AA=G|||;VT=SNP
8	4673318	rs12677737	C	G	100	PASS	AC=679;AF=0.135583;AN=5008;NS=2504;DP=14688;EAS_AF=0.2579;AMR_AF=0.1297;AFR_AF=0.1634;EUR_AF=0.0199;SAS_AF=0.0951;AA=G|||;VT=SNP
8	4673436	rs12549714	G	A	100	PASS	AC=657;AF=0.13119;AN=5008;NS=2504;DP=15576;EAS_AF=0.0506;AMR_AF=0.1628;AFR_AF=0.0182;EUR_AF=0.2674;SAS_AF=0.2045;AA=G|||;VT=SNP
8	4673454	rs62484627	G	T	100	PASS	AC=216;AF=0.043131;AN=5008;NS=2504;DP=15456;EAS_AF=0.0367;AMR_AF=0.0591;AFR_AF=0.0038;EUR_AF=0.0716;SAS_AF=0.0624;AA=G|||;VT=SNP
8	4673788	rs28622489	A	C	100	PASS	AC=1357;AF=0.270966;AN=5008;NS=2504;DP=16011;EAS_AF=0.3105;AMR_AF=0.2925;AFR_AF=0.1906;EUR_AF=0.2903;SAS_AF=0.3037;AA=C|||;VT=SNP
8	4674402	rs2028225	G	C	100	PASS	AC=560;AF=0.111821;AN=5008;NS=2504;DP=18112;EAS_AF=0.2907;AMR_AF=0.1729;AFR_AF=0.0219;EUR_AF=0.0219;SAS_AF=0.0982;AA=G|||;VT=SNP
8	4674700	rs2028226	T	C	100	PASS	AC=1322;AF=0.263978;AN=5008;NS=2504;DP=18039;EAS_AF=0.3056;AMR_AF=0.2939;AFR_AF=0.1755;EUR_AF=0.2903;SAS_AF=0.2924;AA=C|||;VT=SNP
8	4674767	rs4292710	A	T	100	PASS	AC=762;AF=0.152157;AN=5008;NS=2504;DP=17371;EAS_AF=0.2867;AMR_AF=0.1888;AFR_AF=0.1649;EUR_AF=0.0239;SAS_AF=0.1022;AA=A|||;VT=SNP
8	4675134	rs17071537	T	C	100	PASS	AC=1282;AF=0.25599;AN=5008;NS=2504;DP=19637;EAS_AF=0.3125;AMR_AF=0.2839;AFR_AF=0.1755;EUR_AF=0.2575;SAS_AF=0.2853;AA=C|||;VT=SNP
8	4675158	rs17071540	A	C	100	PASS	AC=1287;AF=0.256989;AN=5008;NS=2504;DP=19940;EAS_AF=0.3065;AMR_AF=0.2839;AFR_AF=0.1831;EUR_AF=0.2584;SAS_AF=0.2853;AA=C|||;VT=SNP
8	4675178	rs79729794	T	G	100	PASS	AC=1282;AF=0.25599;AN=5008;NS=2504;DP=20047;EAS_AF=0.3065;AMR_AF=0.2824;AFR_AF=0.1823;EUR_AF=0.2555;SAS_AF=0.2853;AA=G|||;VT=SNP
8	4675191	rs17071546	A	T	100	PASS	AC=1146;AF=0.228834;AN=5008;NS=2504;DP=19618;EAS_AF=0.3046;AMR_AF=0.2709;AFR_AF=0.0915;EUR_AF=0.2535;SAS_AF=0.2812;AA=A|||;VT=SNP
8	4675331	rs4875387	A	C	100	PASS	AC=1283;AF=0.25619;AN=5008;NS=2504;DP=19020;EAS_AF=0.3065;AMR_AF=0.2839;AFR_AF=0.1831;EUR_AF=0.2545;SAS_AF=0.2853;AA=A|||;VT=SNP
8	4675393	rs4875388	T	C	100	PASS	AC=1272;AF=0.253994;AN=5008;NS=2504;DP=17894;EAS_AF=0.3046;AMR_AF=0.2824;AFR_AF=0.1755;EUR_AF=0.2575;SAS_AF=0.2843;AA=T|||;VT=SNP
8	4675534	rs74828988	G	T	100	PASS	AC=631;AF=0.125998;AN=5008;NS=2504;DP=18488;EAS_AF=0.253;AMR_AF=0.1254;AFR_AF=0.1301;EUR_AF=0.0209;SAS_AF=0.0982;AA=T|||;VT=SNP
8	4675997	rs17071555	A	C	100	PASS	AC=727;AF=0.145168;AN=5008;NS=2504;DP=16475;EAS_AF=0.2986;AMR_AF=0.183;AFR_AF=0.1324;EUR_AF=0.0258;SAS_AF=0.1002;AA=A|||;VT=SNP
8	4676403	rs12549562	A	T	100	PASS	AC=1892;AF=0.377796;AN=5008;NS=2504;DP=18111;EAS_AF=0.3036;AMR_AF=0.2853;AFR_AF=0.4047;EUR_AF=0.495;SAS_AF=0.363;AA=A|||;VT=SNP
8	4676416	rs17071569	T	G	100	PASS	AC=769;AF=0.153554;AN=5008;NS=2504;DP=18000;EAS_AF=0.3095;AMR_AF=0.183;AFR_AF=0.1573;EUR_AF=0.0239;SAS_AF=0.1002;AA=T|||;VT=SNP
8	4676578	rs17071573	G	C	100	PASS	AC=548;AF=0.109425;AN=5008;NS=2504;DP=14876;EAS_AF=0.256;AMR_AF=0.1167;AFR_AF=0.0726;EUR_AF=0.0199;SAS_AF=0.0951;AA=G|||;VT=SNP
8	4676661	rs11775951	G	A	100	PASS	AC=1758;AF=0.351038;AN=5008;NS=2504;DP=16300;EAS_AF=0.2629;AMR_AF=0.2695;AFR_AF=0.3623;EUR_AF=0.4781;SAS_AF=0.3538;AA=G|||;VT=SNP
8	4676766	rs60781354	G	A	100	PASS	AC=474;AF=0.0946486;AN=5008;NS=2504;DP=16391;EAS_AF=0.252;AMR_AF=0.1167;AFR_AF=0.0204;EUR_AF=0.0199;SAS_AF=0.0941;AA=g|||;VT=SNP
8	4677253	rs17071579	C	T	100	PASS	AC=628;AF=0.125399;AN=5008;NS=2504;DP=16577;EAS_AF=0.256;AMR_AF=0.1239;AFR_AF=0.1271;EUR_AF=0.0199;SAS_AF=0.0982;AA=T|||;VT=SNP
8	4677472	rs10113531	T	C	100	PASS	AC=628;AF=0.125399;AN=5008;NS=2504;DP=21540;EAS_AF=0.256;AMR_AF=0.1239;AFR_AF=0.1271;EUR_AF=0.0199;SAS_AF=0.0982;AA=C|||;VT=SNP
8	4677622	rs10113508	A	G	100	PASS	AC=597;AF=0.119209;AN=5008;NS=2504;DP=17524;EAS_AF=0.2569;AMR_AF=0.1196;AFR_AF=0.1082;EUR_AF=0.0199;SAS_AF=0.0941;AA=A|||;VT=SNP
8	4677972	rs17071583	A	C	100	PASS	AC=636;AF=0.126997;AN=5008;NS=2504;DP=19005;EAS_AF=0.2609;AMR_AF=0.1254;AFR_AF=0.1271;EUR_AF=0.0209;SAS_AF=0.0992;AA=A|||;VT=SNP
8	4678027	rs17071587	G	C	100	PASS	AC=1601;AF=0.319688;AN=5008;NS=2504;DP=18300;EAS_AF=0.4187;AMR_AF=0.4769;AFR_AF=0.0825;EUR_AF=0.3608;SAS_AF=0.3845;AA=G|||;VT=SNP
8	4678301	rs12674540	A	T	100	PASS	AC=716;AF=0.142971;AN=5008;NS=2504;DP=20571;EAS_AF=0.2956;AMR_AF=0.1816;AFR_AF=0.1278;EUR_AF=0.0229;SAS_AF=0.1022;AA=T|||;VT=SNP
8	4678344	rs12674959	T	C	100	PASS	AC=635;AF=0.126797;AN=5008;NS=2504;DP=20974;EAS_AF=0.2629;AMR_AF=0.1254;AFR_AF=0.1263;EUR_AF=0.0199;SAS_AF=0.0982;AA=T|||;VT=SNP
8	4678381	rs4875389	G	A	100	PASS	AC=3969;AF=0.792532;AN=5008;NS=2504;DP=20606;EAS_AF=0.7381;AMR_AF=0.83;AFR_AF=0.702;EUR_AF=0.9095;SAS_AF=0.8241;AA=A|||;VT=SNP
8	4678477	rs4875390	C	T	100	PASS	AC=648;AF=0.129393;AN=5008;NS=2504;DP=20467;EAS_AF=0.2619;AMR_AF=0.1311;AFR_AF=0.1271;EUR_AF=0.0288;SAS_AF=0.0982;AA=T|||;VT=SNP
8	4678575	rs12674578	A	C	100	PASS	AC=574;AF=0.114617;AN=5008;NS=2504;DP=19599;EAS_AF=0.2619;AMR_AF=0.1297;AFR_AF=0.1256;EUR_AF=0.0199;SAS_AF=0.0348;AA=C|||;VT=SNP
8	4678584	rs12676416	G	T	100	PASS	AC=572;AF=0.114217;AN=5008;NS=2504;DP=19087;EAS_AF=0.2619;AMR_AF=0.1254;AFR_AF=0.1263;EUR_AF=0.0199;SAS_AF=0.0348;AA=T|||;VT=SNP
8	4678751	rs12675445	T	A	100	PASS	AC=633;AF=0.126398;AN=5008;NS=2504;DP=19172;EAS_AF=0.2619;AMR_AF=0.1268;AFR_AF=0.1263;EUR_AF=0.0189;SAS_AF=0.0971;AA=A|||;VT=SNP
8	4679495	rs1457189	C	T	100	PASS	AC=3840;AF=0.766773;AN=5008;NS=2504;DP=18622;EAS_AF=0.7044;AMR_AF=0.8184;AFR_AF=0.677;EUR_AF=0.9076;SAS_AF=0.771;AA=T|||;VT=SNP
8	4679573	rs10104307	C	G	100	PASS	AC=1934;AF=0.386182;AN=5008;NS=2504;DP=18213;EAS_AF=0.2966;AMR_AF=0.2939;AFR_AF=0.4327;EUR_AF=0.495;SAS_AF=0.3691;AA=C|||;VT=SNP
8	4679752	rs1866282	C	T	100	PASS	AC=3839;AF=0.766573;AN=5008;NS=2504;DP=17114;EAS_AF=0.7044;AMR_AF=0.817;AFR_AF=0.6755;EUR_AF=0.9056;SAS_AF=0.7751;AA=t|||;VT=SNP
```
