## Supplementary material for "Characterization of shared and ancestry-specific signals driving complex traits using multi-ancestry fine-mapping": s1_data.bim

```
8	chr8:8827443:G:A	0	8827443	A	G
8	chr8:8828136:T:C	0	8828136	C	T
8	chr8:8829170:T:A	0	8829170	A	T
8	chr8:8829197:C:CT	0	8829197	CT	C
8	chr8:8829335:C:A	0	8829335	A	C
8	chr8:8830249:G:A	0	8830249	A	G
8	chr8:8830951:T:C	0	8830951	C	T
8	chr8:8831316:A:T	0	8831316	T	A
8	chr8:8832182:CAGAA:C	0	8832182	C	CAGAA
8	chr8:8832360:T:C	0	8832360	C	T
8	chr8:8832604:T:C	0	8832604	C	T
8	chr8:8832883:G:T	0	8832883	T	G
8	chr8:8832916:T:C	0	8832916	C	T
8	chr8:8832983:G:C	0	8832983	C	G
8	chr8:8833277:C:T	0	8833277	T	C
8	chr8:8833401:G:A	0	8833401	A	G
8	chr8:8833874:C:G	0	8833874	G	C
8	chr8:8834556:G:C	0	8834556	C	G
8	chr8:8835030:C:G	0	8835030	G	C
8	chr8:8835081:T:C	0	8835081	C	T
8	chr8:8835185:GGAGT:G	0	8835185	G	GGAGT
8	chr8:8835876:G:A	0	8835876	A	G
8	chr8:8837732:C:A	0	8837732	A	C
8	chr8:8838832:C:T	0	8838832	T	C
8	chr8:8838836:C:T	0	8838836	T	C
8	chr8:8838939:T:G	0	8838939	G	T
8	chr8:8840582:C:T	0	8840582	T	C
8	chr8:8841651:A:G	0	8841651	G	A
8	chr8:8842064:G:A	0	8842064	A	G
8	chr8:8842247:T:A	0	8842247	A	T
8	chr8:8843341:C:T	0	8843341	T	C
8	chr8:8843549:C:T	0	8843549	T	C
8	chr8:8844778:G:C	0	8844778	C	G
8	chr8:8845097:G:C	0	8845097	C	G
8	chr8:8846171:C:T	0	8846171	T	C
8	chr8:8846820:G:C	0	8846820	C	G
8	chr8:8847455:G:T	0	8847455	T	G
8	chr8:8847670:C:T	0	8847670	T	C
8	chr8:8848652:T:C	0	8848652	C	T
8	chr8:8848699:A:C	0	8848699	C	A
8	chr8:8849687:C:G	0	8849687	G	C
8	chr8:8850460:C:A	0	8850460	A	C
8	chr8:8851204:A:C	0	8851204	C	A
8	chr8:8851464:C:G	0	8851464	G	C
8	chr8:8851640:T:G	0	8851640	G	T
8	chr8:8852461:C:T	0	8852461	T	C
8	chr8:8852488:CACACAT:C	0	8852488	C	CACACAT
8	chr8:8853291:G:A	0	8853291	A	G
8	chr8:8854096:T:A	0	8854096	A	T
8	chr8:8854437:A:C	0	8854437	C	A
8	chr8:8854451:G:A	0	8854451	A	G
8	chr8:8854907:T:C	0	8854907	C	T
8	chr8:8855385:A:G	0	8855385	G	A
8	chr8:8855493:A:G	0	8855493	G	A
8	chr8:8855528:C:T	0	8855528	T	C
8	chr8:8856443:T:C	0	8856443	C	T
8	chr8:8857299:G:A	0	8857299	A	G
8	chr8:8857715:G:A	0	8857715	A	G
8	chr8:8857753:C:A	0	8857753	A	C
8	chr8:8858038:T:C	0	8858038	C	T
8	chr8:8858667:C:T	0	8858667	T	C
8	chr8:8858944:A:G	0	8858944	G	A
8	chr8:8858979:T:A	0	8858979	A	T
8	chr8:8859461:C:T	0	8859461	T	C
8	chr8:8859722:T:C	0	8859722	C	T
8	chr8:8859728:C:A	0	8859728	A	C
8	chr8:8860000:G:C	0	8860000	C	G
8	chr8:8860633:C:T	0	8860633	T	C
8	chr8:8861340:G:A	0	8861340	A	G
8	chr8:8862345:AAT:A	0	8862345	A	AAT
8	chr8:8862550:G:GA	0	8862550	GA	G
8	chr8:8863628:T:C	0	8863628	C	T
8	chr8:8863911:C:T	0	8863911	T	C
8	chr8:8863963:G:A	0	8863963	A	G
8	chr8:8864383:C:T	0	8864383	T	C
8	chr8:8865017:G:A	0	8865017	A	G
8	chr8:8865029:A:T	0	8865029	T	A
8	chr8:8865165:C:T	0	8865165	T	C
8	chr8:8866141:C:G	0	8866141	G	C
8	chr8:8866300:A:G	0	8866300	G	A
8	chr8:8866413:G:C	0	8866413	C	G
8	chr8:8866536:T:C	0	8866536	C	T
8	chr8:8866601:A:G	0	8866601	G	A
8	chr8:8866747:C:T	0	8866747	T	C
8	chr8:8866786:A:C	0	8866786	C	A
8	chr8:8866887:T:C	0	8866887	C	T
8	chr8:8866905:C:T	0	8866905	T	C
8	chr8:8867120:T:C	0	8867120	C	T
8	chr8:8867616:G:T	0	8867616	T	G
8	chr8:8867658:T:C	0	8867658	C	T
8	chr8:8867719:G:A	0	8867719	A	G
8	chr8:8867809:G:A	0	8867809	A	G
8	chr8:8869036:C:G	0	8869036	G	C
8	chr8:8869294:G:T	0	8869294	T	G
8	chr8:8869721:C:T	0	8869721	T	C
8	chr8:8869947:T:G	0	8869947	G	T
8	chr8:8871276:G:A	0	8871276	A	G
8	chr8:8871683:A:C	0	8871683	C	A
8	chr8:8871721:C:G	0	8871721	G	C
8	chr8:8871745:C:G	0	8871745	G	C
8	chr8:8872237:T:C	0	8872237	C	T
8	chr8:8872390:G:A	0	8872390	A	G
8	chr8:8872632:A:G	0	8872632	G	A
8	chr8:8872978:G:A	0	8872978	A	G
8	chr8:8873406:G:C	0	8873406	C	G
8	chr8:8873726:G:A	0	8873726	A	G
8	chr8:8873801:C:T	0	8873801	T	C
8	chr8:8874715:GT:G	0	8874715	G	GT
8	chr8:8875669:T:C	0	8875669	C	T
8	chr8:8877587:A:C	0	8877587	C	A
8	chr8:8877703:A:C	0	8877703	C	A
8	chr8:8878683:G:A	0	8878683	A	G
8	chr8:8878876:A:G	0	8878876	G	A
8	chr8:8879178:G:A	0	8879178	A	G
8	chr8:8879276:G:A	0	8879276	A	G
8	chr8:8879405:G:T	0	8879405	T	G
8	chr8:8879844:A:G	0	8879844	G	A
8	chr8:8880139:C:T	0	8880139	T	C
8	chr8:8880495:C:A	0	8880495	A	C
8	chr8:8881575:G:A	0	8881575	A	G
8	chr8:8881946:C:T	0	8881946	T	C
8	chr8:8882004:G:A	0	8882004	A	G
8	chr8:8882059:A:C	0	8882059	C	A
8	chr8:8882565:T:C	0	8882565	C	T
8	chr8:8882961:T:C	0	8882961	C	T
8	chr8:8883362:G:A	0	8883362	A	G
8	chr8:8884017:A:G	0	8884017	G	A
8	chr8:8884018:A:C	0	8884018	C	A
8	chr8:8884761:C:T	0	8884761	T	C
8	chr8:8885260:A:G	0	8885260	G	A
8	chr8:8885296:CCTT:C	0	8885296	C	CCTT
8	chr8:8885726:C:T	0	8885726	T	C
8	chr8:8886070:C:T	0	8886070	T	C
8	chr8:8886955:C:T	0	8886955	T	C
8	chr8:8887384:G:A	0	8887384	A	G
8	chr8:8887418:A:G	0	8887418	G	A
8	chr8:8887864:A:C	0	8887864	C	A
8	chr8:8887868:A:C	0	8887868	C	A
8	chr8:8888231:A:G	0	8888231	G	A
8	chr8:8888273:A:T	0	8888273	T	A
8	chr8:8888482:G:A	0	8888482	A	G
8	chr8:8890027:T:C	0	8890027	C	T
8	chr8:8892957:A:G	0	8892957	G	A
8	chr8:8893391:G:T	0	8893391	T	G
8	chr8:8893832:G:A	0	8893832	A	G
8	chr8:8895143:G:A	0	8895143	A	G
8	chr8:8895294:T:C	0	8895294	C	T
8	chr8:8895380:G:A	0	8895380	A	G
8	chr8:8895420:C:CA	0	8895420	CA	C
8	chr8:8896028:T:C	0	8896028	C	T
8	chr8:8896530:G:C	0	8896530	C	G
8	chr8:8896576:T:G	0	8896576	G	T
8	chr8:8897239:A:G	0	8897239	G	A
8	chr8:8897655:C:T	0	8897655	T	C
8	chr8:8898374:G:A	0	8898374	A	G
8	chr8:8898411:A:G	0	8898411	G	A
8	chr8:8898439:T:C	0	8898439	C	T
8	chr8:8898607:T:C	0	8898607	C	T
8	chr8:8898645:G:A	0	8898645	A	G
8	chr8:8898676:C:T	0	8898676	T	C
8	chr8:8898681:C:T	0	8898681	T	C
8	chr8:8899241:T:A	0	8899241	A	T
8	chr8:8900118:T:C	0	8900118	C	T
8	chr8:8900176:G:T	0	8900176	T	G
8	chr8:8900748:G:A	0	8900748	A	G
8	chr8:8901712:C:A	0	8901712	A	C
8	chr8:8902628:C:T	0	8902628	T	C
8	chr8:8903507:G:C	0	8903507	C	G
8	chr8:8903567:T:G	0	8903567	G	T
8	chr8:8903785:A:G	0	8903785	G	A
8	chr8:8903899:G:A	0	8903899	A	G
8	chr8:8903910:A:C	0	8903910	C	A
8	chr8:8904241:G:A	0	8904241	A	G
8	chr8:8904460:C:T	0	8904460	T	C
8	chr8:8904530:A:G	0	8904530	G	A
8	chr8:8904888:T:G	0	8904888	G	T
8	chr8:8904986:T:C	0	8904986	C	T
8	chr8:8905530:C:T	0	8905530	T	C
8	chr8:8905568:G:A	0	8905568	A	G
8	chr8:8905800:T:G	0	8905800	G	T
8	chr8:8906346:G:T	0	8906346	T	G
8	chr8:8906473:C:T	0	8906473	T	C
8	chr8:8906513:C:T	0	8906513	T	C
8	chr8:8906609:A:G	0	8906609	G	A
8	chr8:8907314:G:A	0	8907314	A	G
8	chr8:8907340:A:G	0	8907340	G	A
8	chr8:8907446:C:G	0	8907446	G	C
8	chr8:8907928:T:C	0	8907928	C	T
8	chr8:8908125:A:G	0	8908125	G	A
8	chr8:8908441:T:G	0	8908441	G	T
8	chr8:8908537:G:A	0	8908537	A	G
8	chr8:8909122:A:C	0	8909122	C	A
8	chr8:8909124:A:G	0	8909124	G	A
8	chr8:8909337:A:G	0	8909337	G	A
8	chr8:8909342:G:T	0	8909342	T	G
8	chr8:8909371:C:T	0	8909371	T	C
8	chr8:8909387:A:ACT	0	8909387	ACT	A
8	chr8:8909449:A:G	0	8909449	G	A
8	chr8:8909643:G:A	0	8909643	A	G
8	chr8:8909784:C:T	0	8909784	T	C
8	chr8:8909898:A:G	0	8909898	G	A
8	chr8:8910289:T:C	0	8910289	C	T
8	chr8:8910364:T:G	0	8910364	G	T
8	chr8:8910594:G:A	0	8910594	A	G
8	chr8:8911521:A:G	0	8911521	G	A
8	chr8:8911527:T:C	0	8911527	C	T
8	chr8:8911549:A:G	0	8911549	G	A
8	chr8:8912198:C:T	0	8912198	T	C
8	chr8:8913404:C:T	0	8913404	T	C
8	chr8:8913439:C:T	0	8913439	T	C
8	chr8:8913576:C:T	0	8913576	T	C
8	chr8:8913829:A:G	0	8913829	G	A
8	chr8:8913892:T:C	0	8913892	C	T
8	chr8:8913937:A:C	0	8913937	C	A
8	chr8:8914092:G:C	0	8914092	C	G
8	chr8:8914234:T:A	0	8914234	A	T
8	chr8:8914380:A:G	0	8914380	G	A
8	chr8:8914754:A:G	0	8914754	G	A
8	chr8:8914881:T:C	0	8914881	C	T
8	chr8:8915035:C:G	0	8915035	G	C
8	chr8:8915116:G:A	0	8915116	A	G
8	chr8:8915435:T:C	0	8915435	C	T
8	chr8:8915443:A:G	0	8915443	G	A
8	chr8:8915655:A:G	0	8915655	G	A
8	chr8:8916563:G:A	0	8916563	A	G
8	chr8:8919260:A:G	0	8919260	G	A
8	chr8:8919719:A:G	0	8919719	G	A
8	chr8:8919931:G:A	0	8919931	A	G
8	chr8:8921818:A:G	0	8921818	G	A
8	chr8:8921908:G:A	0	8921908	A	G
8	chr8:8922520:A:C	0	8922520	C	A
8	chr8:8922566:T:A	0	8922566	A	T
8	chr8:8922669:C:T	0	8922669	T	C
8	chr8:8922685:C:T	0	8922685	T	C
8	chr8:8923384:A:C	0	8923384	C	A
8	chr8:8923656:A:G	0	8923656	G	A
8	chr8:8923876:T:G	0	8923876	G	T
8	chr8:8924057:G:A	0	8924057	A	G
8	chr8:8924092:C:T	0	8924092	T	C
8	chr8:8924419:G:A	0	8924419	A	G
8	chr8:8925569:C:T	0	8925569	T	C
8	chr8:8925996:A:G	0	8925996	G	A
8	chr8:8926512:A:G	0	8926512	G	A
8	chr8:8926906:A:G	0	8926906	G	A
8	chr8:8927721:G:A	0	8927721	A	G
8	chr8:8928213:G:A	0	8928213	A	G
8	chr8:8928240:A:G	0	8928240	G	A
8	chr8:8928375:C:T	0	8928375	T	C
8	chr8:8928570:A:G	0	8928570	G	A
8	chr8:8929300:A:T	0	8929300	T	A
8	chr8:8932174:G:C	0	8932174	C	G
8	chr8:8932452:G:C	0	8932452	C	G
8	chr8:8932549:T:A	0	8932549	A	T
8	chr8:8932716:C:G	0	8932716	G	C
8	chr8:8933038:T:A	0	8933038	A	T
8	chr8:8933070:G:A	0	8933070	A	G
8	chr8:8933158:A:G	0	8933158	G	A
8	chr8:8933186:G:A	0	8933186	A	G
8	chr8:8933634:A:C	0	8933634	C	A
8	chr8:8933743:C:A	0	8933743	A	C
8	chr8:8933870:G:A	0	8933870	A	G
8	chr8:8933998:C:T	0	8933998	T	C
8	chr8:8934001:T:C	0	8934001	C	T
8	chr8:8934083:A:T	0	8934083	T	A
8	chr8:8934522:T:C	0	8934522	C	T
8	chr8:8934666:G:A	0	8934666	A	G
8	chr8:8934707:A:C	0	8934707	C	A
8	chr8:8934916:A:G	0	8934916	G	A
8	chr8:8935272:G:A	0	8935272	A	G
8	chr8:8935384:C:T	0	8935384	T	C
8	chr8:8935544:C:T	0	8935544	T	C
8	chr8:8936097:C:T	0	8936097	T	C
8	chr8:8936144:A:G	0	8936144	G	A
8	chr8:8936683:A:G	0	8936683	G	A
8	chr8:8936741:C:T	0	8936741	T	C
8	chr8:8937165:C:T	0	8937165	T	C
8	chr8:8937213:C:G	0	8937213	G	C
8	chr8:8937468:G:T	0	8937468	T	G
8	chr8:8937818:G:A	0	8937818	A	G
8	chr8:8939006:G:A	0	8939006	A	G
8	chr8:8939009:T:G	0	8939009	G	T
8	chr8:8939568:T:G	0	8939568	G	T
8	chr8:8940436:G:T	0	8940436	T	G
8	chr8:8940674:C:G	0	8940674	G	C
8	chr8:8940712:A:T	0	8940712	T	A
8	chr8:8941534:A:ATGAG	0	8941534	ATGAG	A
8	chr8:8941601:C:A	0	8941601	A	C
8	chr8:8941879:C:T	0	8941879	T	C
8	chr8:8941977:GTT:G	0	8941977	G	GTT
8	chr8:8942407:G:A	0	8942407	A	G
8	chr8:8942548:G:A	0	8942548	A	G
8	chr8:8942713:G:T	0	8942713	T	G
8	chr8:8943051:G:C	0	8943051	C	G
8	chr8:8943250:T:G	0	8943250	G	T
8	chr8:8943284:C:T	0	8943284	T	C
8	chr8:8943492:G:A	0	8943492	A	G
8	chr8:8943559:G:C	0	8943559	C	G
8	chr8:8944072:T:C	0	8944072	C	T
8	chr8:8944297:C:T	0	8944297	T	C
8	chr8:8944557:A:G	0	8944557	G	A
8	chr8:8944704:G:A	0	8944704	A	G
8	chr8:8945270:T:C	0	8945270	C	T
8	chr8:8945344:C:T	0	8945344	T	C
8	chr8:8947089:C:G	0	8947089	G	C
8	chr8:8947570:T:G	0	8947570	G	T
8	chr8:8947680:C:G	0	8947680	G	C
8	chr8:8947914:A:G	0	8947914	G	A
8	chr8:8947999:C:G	0	8947999	G	C
8	chr8:8948102:T:C	0	8948102	C	T
8	chr8:8948459:T:C	0	8948459	C	T
8	chr8:8950878:A:C	0	8950878	C	A
8	chr8:8951883:A:G	0	8951883	G	A
8	chr8:8951986:C:T	0	8951986	T	C
8	chr8:8953092:G:C	0	8953092	C	G
8	chr8:8954054:C:T	0	8954054	T	C
8	chr8:8954792:T:C	0	8954792	C	T
8	chr8:8954805:C:T	0	8954805	T	C
8	chr8:8954977:G:C	0	8954977	C	G
8	chr8:8955235:G:A	0	8955235	A	G
8	chr8:8955359:C:G	0	8955359	G	C
8	chr8:8955751:G:T	0	8955751	T	G
8	chr8:8956451:A:G	0	8956451	G	A
8	chr8:8957380:G:A	0	8957380	A	G
8	chr8:8957687:T:C	0	8957687	C	T
8	chr8:8958385:G:A	0	8958385	A	G
8	chr8:8959371:A:G	0	8959371	G	A
8	chr8:8962835:T:C	0	8962835	C	T
8	chr8:8962919:G:T	0	8962919	T	G
8	chr8:8962986:C:T	0	8962986	T	C
8	chr8:8963459:G:A	0	8963459	A	G
8	chr8:8963574:G:C	0	8963574	C	G
8	chr8:8963777:A:G	0	8963777	G	A
8	chr8:8963808:T:C	0	8963808	C	T
8	chr8:8963972:G:A	0	8963972	A	G
8	chr8:8964005:A:G	0	8964005	G	A
8	chr8:8964127:A:G	0	8964127	G	A
8	chr8:8964311:G:A	0	8964311	A	G
8	chr8:8965033:T:C	0	8965033	C	T
8	chr8:8965607:T:C	0	8965607	C	T
8	chr8:8965932:T:TA	0	8965932	TA	T
8	chr8:8966576:G:A	0	8966576	A	G
8	chr8:8966697:A:G	0	8966697	G	A
8	chr8:8966948:A:G	0	8966948	G	A
8	chr8:8967716:A:G	0	8967716	G	A
8	chr8:8967983:A:G	0	8967983	G	A
8	chr8:8968365:T:C	0	8968365	C	T
8	chr8:8968388:T:C	0	8968388	C	T
8	chr8:8969162:A:T	0	8969162	T	A
8	chr8:8970113:G:C	0	8970113	C	G
8	chr8:8970285:G:A	0	8970285	A	G
8	chr8:8970827:G:A	0	8970827	A	G
8	chr8:8971131:T:G	0	8971131	G	T
8	chr8:8971189:C:T	0	8971189	T	C
8	chr8:8971391:G:A	0	8971391	A	G
8	chr8:8971628:G:A	0	8971628	A	G
8	chr8:8971864:A:T	0	8971864	T	A
8	chr8:8971924:G:A	0	8971924	A	G
8	chr8:8971951:C:G	0	8971951	G	C
8	chr8:8972221:C:T	0	8972221	T	C
8	chr8:8972471:C:T	0	8972471	T	C
8	chr8:8972525:A:G	0	8972525	G	A
8	chr8:8973141:T:C	0	8973141	C	T
8	chr8:8973790:G:A	0	8973790	A	G
8	chr8:8973887:A:G	0	8973887	G	A
8	chr8:8973917:T:C	0	8973917	C	T
8	chr8:8974152:C:T	0	8974152	T	C
8	chr8:8974479:A:G	0	8974479	G	A
8	chr8:8974576:C:T	0	8974576	T	C
8	chr8:8975062:T:C	0	8975062	C	T
8	chr8:8975121:C:G	0	8975121	G	C
8	chr8:8975610:T:C	0	8975610	C	T
8	chr8:8976380:A:G	0	8976380	G	A
8	chr8:8976737:G:A	0	8976737	A	G
8	chr8:8976750:G:T	0	8976750	T	G
8	chr8:8977018:T:A	0	8977018	A	T
8	chr8:8977335:A:G	0	8977335	G	A
8	chr8:8978020:A:G	0	8978020	G	A
8	chr8:8978397:G:A	0	8978397	A	G
8	chr8:8979067:A:G	0	8979067	G	A
8	chr8:8980062:C:T	0	8980062	T	C
8	chr8:8980334:T:C	0	8980334	C	T
8	chr8:8981018:G:A	0	8981018	A	G
8	chr8:8981841:C:T	0	8981841	T	C
8	chr8:8982532:A:G	0	8982532	G	A
8	chr8:8983073:T:C	0	8983073	C	T
8	chr8:8983368:C:A	0	8983368	A	C
8	chr8:8984167:C:T	0	8984167	T	C
8	chr8:8985228:C:T	0	8985228	T	C
8	chr8:8986326:T:C	0	8986326	C	T
8	chr8:8986368:T:C	0	8986368	C	T
8	chr8:8987977:A:G	0	8987977	G	A
8	chr8:8988133:T:C	0	8988133	C	T
8	chr8:8988681:T:C	0	8988681	C	T
8	chr8:8989008:T:C	0	8989008	C	T
8	chr8:8989224:A:G	0	8989224	G	A
8	chr8:8990985:G:A	0	8990985	A	G
8	chr8:8991721:G:A	0	8991721	A	G
8	chr8:8991763:TG:T	0	8991763	T	TG
8	chr8:8991971:A:T	0	8991971	T	A
8	chr8:8992054:T:C	0	8992054	C	T
8	chr8:8992056:C:G	0	8992056	G	C
8	chr8:8992249:G:A	0	8992249	A	G
8	chr8:8992278:CT:C	0	8992278	C	CT
8	chr8:8992382:G:A	0	8992382	A	G
8	chr8:8992825:T:A	0	8992825	A	T
8	chr8:8994215:A:G	0	8994215	G	A
8	chr8:8994371:G:A	0	8994371	A	G
8	chr8:8995011:A:G	0	8995011	G	A
8	chr8:8995330:A:G	0	8995330	G	A
8	chr8:8995335:A:G	0	8995335	G	A
8	chr8:8995346:T:C	0	8995346	C	T
8	chr8:8995652:C:T	0	8995652	T	C
8	chr8:8995760:G:T	0	8995760	T	G
8	chr8:8995844:C:T	0	8995844	T	C
8	chr8:8996270:T:C	0	8996270	C	T
8	chr8:8996817:A:G	0	8996817	G	A
8	chr8:8997056:A:G	0	8997056	G	A
8	chr8:8997453:C:T	0	8997453	T	C
8	chr8:8997522:C:T	0	8997522	T	C
8	chr8:8997929:C:T	0	8997929	T	C
8	chr8:8998084:A:G	0	8998084	G	A
8	chr8:8998476:G:A	0	8998476	A	G
8	chr8:8998684:T:G	0	8998684	G	T
8	chr8:8998886:G:A	0	8998886	A	G
8	chr8:8999412:C:T	0	8999412	T	C
8	chr8:9000041:C:T	0	9000041	T	C
8	chr8:9000214:G:A	0	9000214	A	G
8	chr8:9000691:C:T	0	9000691	T	C
8	chr8:9001378:G:C	0	9001378	C	G
8	chr8:9001711:C:T	0	9001711	T	C
8	chr8:9001805:C:T	0	9001805	T	C
8	chr8:9001975:T:C	0	9001975	C	T
8	chr8:9002088:A:T	0	9002088	T	A
8	chr8:9002330:C:G	0	9002330	G	C
8	chr8:9002766:G:T	0	9002766	T	G
8	chr8:9003110:T:C	0	9003110	C	T
8	chr8:9003199:T:G	0	9003199	G	T
8	chr8:9003301:C:T	0	9003301	T	C
8	chr8:9003384:T:C	0	9003384	C	T
8	chr8:9003482:T:C	0	9003482	C	T
8	chr8:9003499:G:A	0	9003499	A	G
8	chr8:9005011:G:C	0	9005011	C	G
8	chr8:9006847:A:G	0	9006847	G	A
8	chr8:9007324:A:G	0	9007324	G	A
8	chr8:9008413:A:T	0	9008413	T	A
8	chr8:9008562:A:G	0	9008562	G	A
8	chr8:9009151:G:A	0	9009151	A	G
8	chr8:9010013:G:A	0	9010013	A	G
8	chr8:9010049:T:G	0	9010049	G	T
8	chr8:9010773:C:T	0	9010773	T	C
8	chr8:9011767:G:A	0	9011767	A	G
8	chr8:9012035:TAAAG:T	0	9012035	T	TAAAG
8	chr8:9012923:GTT:G	0	9012923	G	GTT
8	chr8:9013352:T:C	0	9013352	C	T
8	chr8:9013491:G:A	0	9013491	A	G
8	chr8:9014200:C:T	0	9014200	T	C
8	chr8:9014645:A:G	0	9014645	G	A
8	chr8:9015316:T:C	0	9015316	C	T
8	chr8:9015783:G:A	0	9015783	A	G
8	chr8:9016842:A:G	0	9016842	G	A
8	chr8:9017304:T:C	0	9017304	C	T
8	chr8:9017871:A:G	0	9017871	G	A
8	chr8:9019406:A:C	0	9019406	C	A
8	chr8:9020857:C:T	0	9020857	T	C
8	chr8:9021002:A:G	0	9021002	G	A
8	chr8:9021471:T:C	0	9021471	C	T
8	chr8:9021852:T:A	0	9021852	A	T
8	chr8:9022139:T:C	0	9022139	C	T
8	chr8:9025056:G:A	0	9025056	A	G
8	chr8:9025158:C:T	0	9025158	T	C
8	chr8:9025194:T:C	0	9025194	C	T
8	chr8:9026395:C:T	0	9026395	T	C
8	chr8:9027656:A:G	0	9027656	G	A
8	chr8:9028444:G:A	0	9028444	A	G
8	chr8:9029050:G:A	0	9029050	A	G
8	chr8:9029509:T:C	0	9029509	C	T
8	chr8:9029643:T:A	0	9029643	A	T
8	chr8:9030032:TAAC:T	0	9030032	T	TAAC
8	chr8:9031438:A:G	0	9031438	G	A
8	chr8:9032336:A:G	0	9032336	G	A
8	chr8:9032569:T:C	0	9032569	C	T
8	chr8:9032588:C:T	0	9032588	T	C
8	chr8:9033304:A:G	0	9033304	G	A
8	chr8:9033866:T:C	0	9033866	C	T
8	chr8:9034003:A:G	0	9034003	G	A
8	chr8:9035087:G:T	0	9035087	T	G
8	chr8:9035094:C:T	0	9035094	T	C
8	chr8:9036071:A:G	0	9036071	G	A
8	chr8:9038249:T:C	0	9038249	C	T
8	chr8:9038785:G:A	0	9038785	A	G
8	chr8:9041194:G:A	0	9041194	A	G
8	chr8:9042111:G:A	0	9042111	A	G
8	chr8:9042305:A:G	0	9042305	G	A
8	chr8:9043712:T:G	0	9043712	G	T
8	chr8:9043733:G:A	0	9043733	A	G
8	chr8:9044080:C:G	0	9044080	G	C
8	chr8:9044469:A:G	0	9044469	G	A
8	chr8:9044712:T:C	0	9044712	C	T
8	chr8:9044861:A:T	0	9044861	T	A
8	chr8:9045624:C:T	0	9045624	T	C
8	chr8:9045813:A:G	0	9045813	G	A
8	chr8:9046175:T:C	0	9046175	C	T
8	chr8:9047129:T:C	0	9047129	C	T
8	chr8:9047352:T:G	0	9047352	G	T
8	chr8:9047364:T:C	0	9047364	C	T
8	chr8:9047445:G:A	0	9047445	A	G
8	chr8:9047759:A:G	0	9047759	G	A
8	chr8:9048416:A:G	0	9048416	G	A
8	chr8:9049784:G:A	0	9049784	A	G
8	chr8:9050047:C:A	0	9050047	A	C
8	chr8:9050440:G:A	0	9050440	A	G
8	chr8:9050632:T:C	0	9050632	C	T
8	chr8:9050725:C:A	0	9050725	A	C
8	chr8:9050793:G:A	0	9050793	A	G
8	chr8:9051086:C:T	0	9051086	T	C
8	chr8:9052118:G:C	0	9052118	C	G
8	chr8:9053798:C:A	0	9053798	A	C
8	chr8:9053963:G:A	0	9053963	A	G
8	chr8:9054787:C:T	0	9054787	T	C
8	chr8:9055401:T:C	0	9055401	C	T
8	chr8:9055592:T:G	0	9055592	G	T
8	chr8:9057703:TA:T	0	9057703	T	TA
8	chr8:9057979:T:C	0	9057979	C	T
8	chr8:9058829:G:A	0	9058829	A	G
8	chr8:9059475:G:T	0	9059475	T	G
8	chr8:9059742:G:A	0	9059742	A	G
8	chr8:9059745:A:G	0	9059745	G	A
8	chr8:9060424:A:G	0	9060424	G	A
8	chr8:9060558:C:T	0	9060558	T	C
8	chr8:9060680:A:G	0	9060680	G	A
8	chr8:9060706:G:A	0	9060706	A	G
8	chr8:9060833:G:C	0	9060833	C	G
8	chr8:9061390:C:G	0	9061390	G	C
8	chr8:9061455:G:C	0	9061455	C	G
8	chr8:9061544:C:T	0	9061544	T	C
8	chr8:9061807:T:C	0	9061807	C	T
8	chr8:9061819:T:C	0	9061819	C	T
8	chr8:9061931:C:T	0	9061931	T	C
8	chr8:9061985:T:G	0	9061985	G	T
8	chr8:9062166:C:T	0	9062166	T	C
8	chr8:9062759:C:G	0	9062759	G	C
8	chr8:9063148:C:G	0	9063148	G	C
8	chr8:9063150:G:A	0	9063150	A	G
8	chr8:9063413:T:C	0	9063413	C	T
8	chr8:9063419:G:T	0	9063419	T	G
8	chr8:9063500:C:T	0	9063500	T	C
8	chr8:9064118:G:A	0	9064118	A	G
8	chr8:9064217:G:A	0	9064217	A	G
8	chr8:9064259:C:A	0	9064259	A	C
8	chr8:9064508:CT:C	0	9064508	C	CT
8	chr8:9064533:G:A	0	9064533	A	G
8	chr8:9064761:G:A	0	9064761	A	G
8	chr8:9064954:C:T	0	9064954	T	C
8	chr8:9064966:C:G	0	9064966	G	C
8	chr8:9065031:G:T	0	9065031	T	G
8	chr8:9065330:A:G	0	9065330	G	A
8	chr8:9065550:C:G	0	9065550	G	C
8	chr8:9066075:C:T	0	9066075	T	C
8	chr8:9066456:C:G	0	9066456	G	C
8	chr8:9067027:G:C	0	9067027	C	G
8	chr8:9067918:A:G	0	9067918	G	A
8	chr8:9067952:A:G	0	9067952	G	A
8	chr8:9071288:C:T	0	9071288	T	C
8	chr8:9071620:A:C	0	9071620	C	A
8	chr8:9072353:A:G	0	9072353	G	A
8	chr8:9072528:G:A	0	9072528	A	G
8	chr8:9073230:A:G	0	9073230	G	A
8	chr8:9073416:G:C	0	9073416	C	G
8	chr8:9074193:C:T	0	9074193	T	C
8	chr8:9075041:C:G	0	9075041	G	C
8	chr8:9075747:G:A	0	9075747	A	G
8	chr8:9075800:T:A	0	9075800	A	T
8	chr8:9076049:C:T	0	9076049	T	C
8	chr8:9076153:A:C	0	9076153	C	A
8	chr8:9076434:G:A	0	9076434	A	G
8	chr8:9077029:C:G	0	9077029	G	C
8	chr8:9077396:A:G	0	9077396	G	A
8	chr8:9077545:G:A	0	9077545	A	G
8	chr8:9078038:G:A	0	9078038	A	G
8	chr8:9078591:T:C	0	9078591	C	T
8	chr8:9079239:A:G	0	9079239	G	A
8	chr8:9079452:A:G	0	9079452	G	A
8	chr8:9079754:T:G	0	9079754	G	T
8	chr8:9079953:A:G	0	9079953	G	A
8	chr8:9080278:T:G	0	9080278	G	T
8	chr8:9080432:C:T	0	9080432	T	C
8	chr8:9080675:T:C	0	9080675	C	T
8	chr8:9080761:T:A	0	9080761	A	T
8	chr8:9080952:G:A	0	9080952	A	G
8	chr8:9080978:A:G	0	9080978	G	A
8	chr8:9081353:A:C	0	9081353	C	A
8	chr8:9081554:T:C	0	9081554	C	T
8	chr8:9081815:C:T	0	9081815	T	C
8	chr8:9082030:G:A	0	9082030	A	G
8	chr8:9082213:G:A	0	9082213	A	G
8	chr8:9082321:C:G	0	9082321	G	C
8	chr8:9082821:T:A	0	9082821	A	T
8	chr8:9082825:A:T	0	9082825	T	A
8	chr8:9082859:T:A	0	9082859	A	T
8	chr8:9082883:A:G	0	9082883	G	A
8	chr8:9083103:G:C	0	9083103	C	G
8	chr8:9083231:C:A	0	9083231	A	C
8	chr8:9083534:C:T	0	9083534	T	C
8	chr8:9084090:G:C	0	9084090	C	G
8	chr8:9084137:C:T	0	9084137	T	C
8	chr8:9084193:C:T	0	9084193	T	C
8	chr8:9084721:T:A	0	9084721	A	T
8	chr8:9085151:G:T	0	9085151	T	G
8	chr8:9085920:A:T	0	9085920	T	A
8	chr8:9086651:G:C	0	9086651	C	G
8	chr8:9086684:T:C	0	9086684	C	T
8	chr8:9086797:T:C	0	9086797	C	T
8	chr8:9088448:T:C	0	9088448	C	T
8	chr8:9088653:G:A	0	9088653	A	G
8	chr8:9088881:G:A	0	9088881	A	G
8	chr8:9089142:C:T	0	9089142	T	C
8	chr8:9089671:C:T	0	9089671	T	C
8	chr8:9089961:T:C	0	9089961	C	T
8	chr8:9090048:A:G	0	9090048	G	A
8	chr8:9090380:T:C	0	9090380	C	T
8	chr8:9090500:A:T	0	9090500	T	A
8	chr8:9090959:T:G	0	9090959	G	T
8	chr8:9091005:A:G	0	9091005	G	A
8	chr8:9092215:T:C	0	9092215	C	T
8	chr8:9092221:C:T	0	9092221	T	C
8	chr8:9092383:T:C	0	9092383	C	T
8	chr8:9092501:A:G	0	9092501	G	A
8	chr8:9093356:A:G	0	9093356	G	A
8	chr8:9093570:C:G	0	9093570	G	C
8	chr8:9094509:T:G	0	9094509	G	T
8	chr8:9094687:C:G	0	9094687	G	C
8	chr8:9098099:G:A	0	9098099	A	G
8	chr8:9098936:T:C	0	9098936	C	T
8	chr8:9099586:C:T	0	9099586	T	C
8	chr8:9100668:T:G	0	9100668	G	T
8	chr8:9101876:G:A	0	9101876	A	G
8	chr8:9102990:G:C	0	9102990	C	G
8	chr8:9103507:C:T	0	9103507	T	C
8	chr8:9104480:C:T	0	9104480	T	C
8	chr8:9105156:G:T	0	9105156	T	G
8	chr8:9105924:T:C	0	9105924	C	T
8	chr8:9106252:T:C	0	9106252	C	T
8	chr8:9106617:A:C	0	9106617	C	A
8	chr8:9106710:A:G	0	9106710	G	A
8	chr8:9107116:C:T	0	9107116	T	C
8	chr8:9107475:G:A	0	9107475	A	G
8	chr8:9107647:A:G	0	9107647	G	A
8	chr8:9107900:C:T	0	9107900	T	C
8	chr8:9108483:A:G	0	9108483	G	A
8	chr8:9108776:A:AG	0	9108776	AG	A
8	chr8:9109044:G:A	0	9109044	A	G
8	chr8:9109096:A:G	0	9109096	G	A
8	chr8:9109179:C:T	0	9109179	T	C
8	chr8:9109616:G:T	0	9109616	T	G
8	chr8:9110298:A:T	0	9110298	T	A
8	chr8:9110350:T:C	0	9110350	C	T
8	chr8:9110829:T:A	0	9110829	A	T
8	chr8:9110877:A:G	0	9110877	G	A
8	chr8:9111749:C:T	0	9111749	T	C
8	chr8:9111864:A:G	0	9111864	G	A
8	chr8:9112010:C:T	0	9112010	T	C
8	chr8:9112016:C:T	0	9112016	T	C
8	chr8:9112614:C:A	0	9112614	A	C
8	chr8:9113414:T:C	0	9113414	C	T
8	chr8:9113474:T:C	0	9113474	C	T
8	chr8:9113493:C:G	0	9113493	G	C
8	chr8:9113514:G:C	0	9113514	C	G
8	chr8:9113715:T:TA	0	9113715	TA	T
8	chr8:9113842:G:A	0	9113842	A	G
8	chr8:9113959:G:A	0	9113959	A	G
8	chr8:9114423:A:G	0	9114423	G	A
8	chr8:9114842:C:T	0	9114842	T	C
8	chr8:9115117:A:ATAAAG	0	9115117	ATAAAG	A
8	chr8:9115452:G:A	0	9115452	A	G
8	chr8:9116336:C:T	0	9116336	T	C
8	chr8:9116348:A:G	0	9116348	G	A
8	chr8:9116812:G:A	0	9116812	A	G
8	chr8:9116828:C:T	0	9116828	T	C
8	chr8:9117163:A:G	0	9117163	G	A
8	chr8:9117471:C:T	0	9117471	T	C
8	chr8:9117528:A:G	0	9117528	G	A
8	chr8:9117593:G:A	0	9117593	A	G
8	chr8:9118017:G:C	0	9118017	C	G
8	chr8:9119492:GGCTTC:G	0	9119492	G	GGCTTC
8	chr8:9119688:A:G	0	9119688	G	A
8	chr8:9121439:A:G	0	9121439	G	A
8	chr8:9122041:C:T	0	9122041	T	C
8	chr8:9122179:T:C	0	9122179	C	T
8	chr8:9122490:A:G	0	9122490	G	A
8	chr8:9122653:A:G	0	9122653	G	A
8	chr8:9122723:T:C	0	9122723	C	T
8	chr8:9124779:A:G	0	9124779	G	A
8	chr8:9124886:T:C	0	9124886	C	T
8	chr8:9125420:G:A	0	9125420	A	G
8	chr8:9126360:T:C	0	9126360	C	T
8	chr8:9126387:A:C	0	9126387	C	A
8	chr8:9126583:G:A	0	9126583	A	G
8	chr8:9126792:T:C	0	9126792	C	T
8	chr8:9127100:A:G	0	9127100	G	A
8	chr8:9127104:A:G	0	9127104	G	A
8	chr8:9127109:T:C	0	9127109	C	T
8	chr8:9129086:C:G	0	9129086	G	C
8	chr8:9129103:T:C	0	9129103	C	T
8	chr8:9130310:G:T	0	9130310	T	G
8	chr8:9130563:A:G	0	9130563	G	A
8	chr8:9131562:A:G	0	9131562	G	A
8	chr8:9133067:A:G	0	9133067	G	A
8	chr8:9133135:G:A	0	9133135	A	G
8	chr8:9133569:T:C	0	9133569	C	T
8	chr8:9134315:T:G	0	9134315	G	T
8	chr8:9137002:A:G	0	9137002	G	A
8	chr8:9137426:A:T	0	9137426	T	A
8	chr8:9137621:G:A	0	9137621	A	G
8	chr8:9137877:A:G	0	9137877	G	A
8	chr8:9138763:C:T	0	9138763	T	C
8	chr8:9138908:A:AT	0	9138908	AT	A
8	chr8:9138980:G:A	0	9138980	A	G
8	chr8:9139426:T:A	0	9139426	A	T
8	chr8:9139586:C:T	0	9139586	T	C
8	chr8:9139905:G:A	0	9139905	A	G
8	chr8:9139925:A:T	0	9139925	T	A
8	chr8:9140104:C:T	0	9140104	T	C
8	chr8:9140113:G:A	0	9140113	A	G
8	chr8:9140367:C:T	0	9140367	T	C
8	chr8:9140512:A:G	0	9140512	G	A
8	chr8:9141509:C:T	0	9141509	T	C
8	chr8:9143171:T:C	0	9143171	C	T
8	chr8:9143205:C:T	0	9143205	T	C
8	chr8:9143431:G:A	0	9143431	A	G
8	chr8:9143697:A:G	0	9143697	G	A
8	chr8:9144055:A:T	0	9144055	T	A
8	chr8:9144335:G:A	0	9144335	A	G
8	chr8:9144738:T:C	0	9144738	C	T
8	chr8:9144941:T:G	0	9144941	G	T
8	chr8:9145035:T:C	0	9145035	C	T
8	chr8:9145487:A:G	0	9145487	G	A
8	chr8:9147076:G:A	0	9147076	A	G
8	chr8:9147794:A:G	0	9147794	G	A
8	chr8:9148725:A:AT	0	9148725	AT	A
8	chr8:9149763:C:A	0	9149763	A	C
8	chr8:9152396:G:A	0	9152396	A	G
8	chr8:9153784:G:A	0	9153784	A	G
8	chr8:9156256:C:T	0	9156256	T	C
8	chr8:9156422:A:G	0	9156422	G	A
8	chr8:9159101:A:G	0	9159101	G	A
8	chr8:9161080:T:G	0	9161080	G	T
8	chr8:9161089:A:G	0	9161089	G	A
8	chr8:9162929:A:C	0	9162929	C	A
8	chr8:9163516:G:A	0	9163516	A	G
8	chr8:9164667:A:C	0	9164667	C	A
8	chr8:9165951:C:T	0	9165951	T	C
8	chr8:9167308:TG:T	0	9167308	T	TG
8	chr8:9169083:G:A	0	9169083	A	G
8	chr8:9169129:C:T	0	9169129	T	C
8	chr8:9169419:T:C	0	9169419	C	T
8	chr8:9170751:C:A	0	9170751	A	C
8	chr8:9171558:C:T	0	9171558	T	C
8	chr8:9171903:A:G	0	9171903	G	A
8	chr8:9172650:G:A	0	9172650	A	G
8	chr8:9172877:T:G	0	9172877	G	T
8	chr8:9174485:C:G	0	9174485	G	C
8	chr8:9175136:A:G	0	9175136	G	A
8	chr8:9175583:G:A	0	9175583	A	G
8	chr8:9176234:C:G	0	9176234	G	C
8	chr8:9178319:G:T	0	9178319	T	G
8	chr8:9178577:A:G	0	9178577	G	A
8	chr8:9178751:A:G	0	9178751	G	A
8	chr8:9179507:T:C	0	9179507	C	T
8	chr8:9180192:C:T	0	9180192	T	C
8	chr8:9180307:T:C	0	9180307	C	T
8	chr8:9181086:T:C	0	9181086	C	T
8	chr8:9181536:C:T	0	9181536	T	C
8	chr8:9181539:T:TC	0	9181539	TC	T
8	chr8:9181861:A:G	0	9181861	G	A
8	chr8:9183348:T:G	0	9183348	G	T
8	chr8:9184101:G:T	0	9184101	T	G
8	chr8:9185097:T:G	0	9185097	G	T
8	chr8:9185201:A:T	0	9185201	T	A
8	chr8:9185399:C:T	0	9185399	T	C
8	chr8:9185413:A:G	0	9185413	G	A
8	chr8:9186474:C:T	0	9186474	T	C
8	chr8:9187269:A:G	0	9187269	G	A
8	chr8:9187346:A:G	0	9187346	G	A
8	chr8:9187387:C:G	0	9187387	G	C
8	chr8:9187402:T:A	0	9187402	A	T
8	chr8:9188802:A:C	0	9188802	C	A
8	chr8:9189668:A:G	0	9189668	G	A
8	chr8:9190594:G:A	0	9190594	A	G
8	chr8:9191871:T:G	0	9191871	G	T
8	chr8:9192644:A:G	0	9192644	G	A
8	chr8:9193215:C:A	0	9193215	A	C
8	chr8:9193698:A:C	0	9193698	C	A
8	chr8:9195675:T:C	0	9195675	C	T
8	chr8:9195794:G:A	0	9195794	A	G
8	chr8:9196404:T:C	0	9196404	C	T
8	chr8:9197081:C:T	0	9197081	T	C
8	chr8:9198262:A:G	0	9198262	G	A
8	chr8:9198641:G:T	0	9198641	T	G
8	chr8:9198916:C:G	0	9198916	G	C
8	chr8:9199665:T:C	0	9199665	C	T
8	chr8:9199782:A:G	0	9199782	G	A
8	chr8:9199917:G:A	0	9199917	A	G
8	chr8:9201950:G:A	0	9201950	A	G
8	chr8:9202567:A:G	0	9202567	G	A
8	chr8:9203557:T:C	0	9203557	C	T
8	chr8:9203880:A:G	0	9203880	G	A
8	chr8:9204652:ATATG:A	0	9204652	A	ATATG
8	chr8:9204881:T:TA	0	9204881	TA	T
8	chr8:9204980:G:A	0	9204980	A	G
8	chr8:9205178:C:G	0	9205178	G	C
8	chr8:9205517:C:T	0	9205517	T	C
8	chr8:9205658:G:C	0	9205658	C	G
8	chr8:9207070:T:C	0	9207070	C	T
8	chr8:9207265:C:T	0	9207265	T	C
8	chr8:9208015:A:G	0	9208015	G	A
8	chr8:9208762:G:A	0	9208762	A	G
8	chr8:9210317:T:C	0	9210317	C	T
8	chr8:9211966:G:A	0	9211966	A	G
8	chr8:9212123:G:A	0	9212123	A	G
8	chr8:9213266:A:G	0	9213266	G	A
8	chr8:9213319:G:C	0	9213319	C	G
8	chr8:9213463:G:T	0	9213463	T	G
8	chr8:9213523:A:G	0	9213523	G	A
8	chr8:9213728:G:T	0	9213728	T	G
8	chr8:9214247:G:A	0	9214247	A	G
8	chr8:9214335:C:T	0	9214335	T	C
8	chr8:9214541:A:G	0	9214541	G	A
8	chr8:9218312:GCTA:G	0	9218312	G	GCTA
8	chr8:9219150:G:A	0	9219150	A	G
8	chr8:9219246:A:G	0	9219246	G	A
8	chr8:9220506:TC:T	0	9220506	T	TC
8	chr8:9220872:A:G	0	9220872	G	A
8	chr8:9221130:G:C	0	9221130	C	G
8	chr8:9221447:G:T	0	9221447	T	G
8	chr8:9221806:T:C	0	9221806	C	T
8	chr8:9222335:T:G	0	9222335	G	T
8	chr8:9222519:C:T	0	9222519	T	C
8	chr8:9222621:T:C	0	9222621	C	T
8	chr8:9223200:T:C	0	9223200	C	T
8	chr8:9223550:G:C	0	9223550	C	G
8	chr8:9223788:A:C	0	9223788	C	A
8	chr8:9224889:CAG:C	0	9224889	C	CAG
8	chr8:9225463:G:A	0	9225463	A	G
8	chr8:9225900:T:C	0	9225900	C	T
8	chr8:9226269:A:C	0	9226269	C	A
8	chr8:9226611:T:A	0	9226611	A	T
8	chr8:9226831:T:C	0	9226831	C	T
8	chr8:9226955:G:A	0	9226955	A	G
8	chr8:9227399:C:T	0	9227399	T	C
8	chr8:9227750:A:G	0	9227750	G	A
8	chr8:9227771:GC:G	0	9227771	G	GC
8	chr8:9227785:A:T	0	9227785	T	A
8	chr8:9227845:G:A	0	9227845	A	G
8	chr8:9228128:G:A	0	9228128	A	G
8	chr8:9228153:CAT:C	0	9228153	C	CAT
8	chr8:9228941:C:A	0	9228941	A	C
8	chr8:9229654:T:A	0	9229654	A	T
8	chr8:9229738:GAC:G	0	9229738	G	GAC
8	chr8:9229789:A:G	0	9229789	G	A
8	chr8:9229872:C:A	0	9229872	A	C
8	chr8:9230169:G:C	0	9230169	C	G
8	chr8:9230735:A:G	0	9230735	G	A
8	chr8:9230770:G:T	0	9230770	T	G
8	chr8:9230781:G:A	0	9230781	A	G
8	chr8:9230826:G:A	0	9230826	A	G
8	chr8:9231280:TC:T	0	9231280	T	TC
8	chr8:9232283:C:T	0	9232283	T	C
8	chr8:9232713:G:A	0	9232713	A	G
8	chr8:9232831:A:C	0	9232831	C	A
8	chr8:9233392:A:G	0	9233392	G	A
8	chr8:9233788:T:C	0	9233788	C	T
8	chr8:9233828:A:G	0	9233828	G	A
8	chr8:9234041:A:G	0	9234041	G	A
8	chr8:9234886:A:T	0	9234886	T	A
8	chr8:9235359:T:G	0	9235359	G	T
8	chr8:9235800:A:AT	0	9235800	AT	A
8	chr8:9235903:G:A	0	9235903	A	G
8	chr8:9236048:T:C	0	9236048	C	T
8	chr8:9236257:A:G	0	9236257	G	A
8	chr8:9236292:A:G	0	9236292	G	A
8	chr8:9236490:A:G	0	9236490	G	A
8	chr8:9236602:A:G	0	9236602	G	A
8	chr8:9236683:A:T	0	9236683	T	A
8	chr8:9236712:A:G	0	9236712	G	A
8	chr8:9236897:G:C	0	9236897	C	G
8	chr8:9237296:G:A	0	9237296	A	G
8	chr8:9237485:T:C	0	9237485	C	T
8	chr8:9237663:A:T	0	9237663	T	A
8	chr8:9237820:C:A	0	9237820	A	C
8	chr8:9238386:G:A	0	9238386	A	G
8	chr8:9238934:T:C	0	9238934	C	T
8	chr8:9239835:A:G	0	9239835	G	A
8	chr8:9240225:T:C	0	9240225	C	T
8	chr8:9240283:C:A	0	9240283	A	C
8	chr8:9240729:T:TTG	0	9240729	TTG	T
8	chr8:9241123:A:G	0	9241123	G	A
8	chr8:9243066:C:T	0	9243066	T	C
8	chr8:9243481:G:A	0	9243481	A	G
8	chr8:9244281:T:C	0	9244281	C	T
8	chr8:9244332:A:G	0	9244332	G	A
8	chr8:9245557:A:G	0	9245557	G	A
8	chr8:9245937:C:A	0	9245937	A	C
8	chr8:9246145:A:G	0	9246145	G	A
8	chr8:9246525:C:T	0	9246525	T	C
8	chr8:9246791:A:G	0	9246791	G	A
8	chr8:9246842:GTA:G	0	9246842	G	GTA
8	chr8:9247080:C:T	0	9247080	T	C
8	chr8:9247321:A:G	0	9247321	G	A
8	chr8:9247662:G:A	0	9247662	A	G
8	chr8:9248118:T:A	0	9248118	A	T
8	chr8:9248600:G:A	0	9248600	A	G
8	chr8:9249448:C:T	0	9249448	T	C
8	chr8:9249936:A:G	0	9249936	G	A
8	chr8:9250071:G:A	0	9250071	A	G
8	chr8:9250718:C:G	0	9250718	G	C
8	chr8:9250800:A:G	0	9250800	G	A
8	chr8:9250855:C:T	0	9250855	T	C
8	chr8:9251022:G:A	0	9251022	A	G
8	chr8:9251397:G:A	0	9251397	A	G
8	chr8:9251706:T:C	0	9251706	C	T
8	chr8:9252110:A:C	0	9252110	C	A
8	chr8:9252317:G:A	0	9252317	A	G
8	chr8:9252955:T:A	0	9252955	A	T
8	chr8:9253621:A:G	0	9253621	G	A
8	chr8:9254272:A:G	0	9254272	G	A
8	chr8:9254345:G:T	0	9254345	T	G
8	chr8:9254465:T:A	0	9254465	A	T
8	chr8:9254577:C:T	0	9254577	T	C
8	chr8:9255070:A:T	0	9255070	T	A
8	chr8:9255278:A:G	0	9255278	G	A
8	chr8:9255341:C:T	0	9255341	T	C
8	chr8:9255346:A:G	0	9255346	G	A
8	chr8:9255789:T:C	0	9255789	C	T
8	chr8:9255825:A:T	0	9255825	T	A
8	chr8:9257257:T:A	0	9257257	A	T
8	chr8:9257745:T:A	0	9257745	A	T
8	chr8:9259147:G:A	0	9259147	A	G
8	chr8:9259298:G:C	0	9259298	C	G
8	chr8:9259654:AAAG:A	0	9259654	A	AAAG
8	chr8:9259858:C:G	0	9259858	G	C
8	chr8:9259917:C:T	0	9259917	T	C
8	chr8:9260236:A:G	0	9260236	G	A
8	chr8:9260285:T:C	0	9260285	C	T
8	chr8:9260993:G:A	0	9260993	A	G
8	chr8:9261031:G:A	0	9261031	A	G
8	chr8:9261747:G:A	0	9261747	A	G
8	chr8:9261924:T:C	0	9261924	C	T
8	chr8:9262078:CA:C	0	9262078	C	CA
8	chr8:9262408:G:A	0	9262408	A	G
8	chr8:9262769:C:T	0	9262769	T	C
8	chr8:9262880:C:T	0	9262880	T	C
8	chr8:9263529:T:C	0	9263529	C	T
8	chr8:9263885:T:A	0	9263885	A	T
8	chr8:9263888:T:C	0	9263888	C	T
8	chr8:9264238:A:T	0	9264238	T	A
8	chr8:9264614:C:G	0	9264614	G	C
8	chr8:9265005:T:C	0	9265005	C	T
8	chr8:9265723:G:A	0	9265723	A	G
8	chr8:9265814:C:T	0	9265814	T	C
8	chr8:9265929:G:A	0	9265929	A	G
8	chr8:9266355:A:T	0	9266355	T	A
8	chr8:9266450:T:G	0	9266450	G	T
8	chr8:9267358:A:G	0	9267358	G	A
8	chr8:9268220:C:A	0	9268220	A	C
8	chr8:9268450:G:A	0	9268450	A	G
8	chr8:9268483:A:G	0	9268483	G	A
8	chr8:9268823:A:G	0	9268823	G	A
8	chr8:9269129:G:A	0	9269129	A	G
8	chr8:9269750:G:A	0	9269750	A	G
8	chr8:9270089:A:G	0	9270089	G	A
8	chr8:9270419:G:A	0	9270419	A	G
8	chr8:9270695:T:C	0	9270695	C	T
8	chr8:9270869:A:G	0	9270869	G	A
8	chr8:9271654:A:T	0	9271654	T	A
8	chr8:9272188:A:G	0	9272188	G	A
8	chr8:9272279:C:G	0	9272279	G	C
8	chr8:9272606:G:C	0	9272606	C	G
8	chr8:9272695:T:C	0	9272695	C	T
8	chr8:9273134:G:A	0	9273134	A	G
8	chr8:9275071:C:G	0	9275071	G	C
8	chr8:9275263:T:G	0	9275263	G	T
8	chr8:9275640:A:AG	0	9275640	AG	A
8	chr8:9275826:T:C	0	9275826	C	T
8	chr8:9275946:T:A	0	9275946	A	T
8	chr8:9276443:T:C	0	9276443	C	T
8	chr8:9276779:G:A	0	9276779	A	G
8	chr8:9277607:C:T	0	9277607	T	C
8	chr8:9277615:G:A	0	9277615	A	G
8	chr8:9277687:A:G	0	9277687	G	A
8	chr8:9277823:A:C	0	9277823	C	A
8	chr8:9278143:A:C	0	9278143	C	A
8	chr8:9278338:C:T	0	9278338	T	C
8	chr8:9279107:C:T	0	9279107	T	C
8	chr8:9279120:G:A	0	9279120	A	G
8	chr8:9279706:T:C	0	9279706	C	T
8	chr8:9279747:C:T	0	9279747	T	C
8	chr8:9280182:G:C	0	9280182	C	G
8	chr8:9281545:T:G	0	9281545	G	T
8	chr8:9282119:C:T	0	9282119	T	C
8	chr8:9282882:C:A	0	9282882	A	C
8	chr8:9283623:G:C	0	9283623	C	G
8	chr8:9284282:A:T	0	9284282	T	A
8	chr8:9284483:A:G	0	9284483	G	A
8	chr8:9284630:G:A	0	9284630	A	G
8	chr8:9285540:A:C	0	9285540	C	A
8	chr8:9285681:G:A	0	9285681	A	G
8	chr8:9286011:T:G	0	9286011	G	T
8	chr8:9286427:T:C	0	9286427	C	T
8	chr8:9286654:G:T	0	9286654	T	G
8	chr8:9287394:T:A	0	9287394	A	T
8	chr8:9287572:T:C	0	9287572	C	T
8	chr8:9287956:T:C	0	9287956	C	T
8	chr8:9288218:T:TA	0	9288218	TA	T
8	chr8:9288417:A:C	0	9288417	C	A
8	chr8:9288760:C:T	0	9288760	T	C
8	chr8:9288769:A:G	0	9288769	G	A
8	chr8:9289561:G:C	0	9289561	C	G
8	chr8:9290615:A:T	0	9290615	T	A
8	chr8:9290783:C:G	0	9290783	G	C
8	chr8:9290878:T:A	0	9290878	A	T
8	chr8:9292102:T:C	0	9292102	C	T
8	chr8:9292199:A:T	0	9292199	T	A
8	chr8:9292236:T:C	0	9292236	C	T
8	chr8:9292621:C:T	0	9292621	T	C
8	chr8:9292868:T:C	0	9292868	C	T
8	chr8:9293015:C:T	0	9293015	T	C
8	chr8:9293141:G:A	0	9293141	A	G
8	chr8:9293169:G:A	0	9293169	A	G
8	chr8:9293529:A:G	0	9293529	G	A
8	chr8:9293541:C:T	0	9293541	T	C
8	chr8:9293556:A:C	0	9293556	C	A
8	chr8:9293727:C:T	0	9293727	T	C
8	chr8:9293783:C:T	0	9293783	T	C
8	chr8:9293970:T:G	0	9293970	G	T
8	chr8:9294178:G:A	0	9294178	A	G
8	chr8:9295007:A:G	0	9295007	G	A
8	chr8:9295144:G:A	0	9295144	A	G
8	chr8:9295272:T:G	0	9295272	G	T
8	chr8:9295820:A:G	0	9295820	G	A
8	chr8:9296109:C:G	0	9296109	G	C
8	chr8:9296282:G:T	0	9296282	T	G
8	chr8:9296751:A:G	0	9296751	G	A
8	chr8:9296884:A:C	0	9296884	C	A
8	chr8:9297027:T:C	0	9297027	C	T
8	chr8:9297520:G:A	0	9297520	A	G
8	chr8:9297831:T:A	0	9297831	A	T
8	chr8:9298175:C:T	0	9298175	T	C
8	chr8:9298958:T:C	0	9298958	C	T
8	chr8:9300262:A:G	0	9300262	G	A
8	chr8:9300374:G:A	0	9300374	A	G
8	chr8:9300551:T:G	0	9300551	G	T
8	chr8:9300965:G:A	0	9300965	A	G
8	chr8:9301760:A:AG	0	9301760	AG	A
8	chr8:9302200:G:A	0	9302200	A	G
8	chr8:9302385:G:A	0	9302385	A	G
8	chr8:9302474:A:T	0	9302474	T	A
8	chr8:9303469:G:A	0	9303469	A	G
8	chr8:9303542:C:T	0	9303542	T	C
8	chr8:9303739:T:G	0	9303739	G	T
8	chr8:9304202:T:C	0	9304202	C	T
8	chr8:9304363:A:G	0	9304363	G	A
8	chr8:9304567:A:G	0	9304567	G	A
8	chr8:9304776:T:C	0	9304776	C	T
8	chr8:9305169:T:C	0	9305169	C	T
8	chr8:9306024:C:T	0	9306024	T	C
8	chr8:9306701:G:A	0	9306701	A	G
8	chr8:9307164:T:C	0	9307164	C	T
8	chr8:9307216:G:A	0	9307216	A	G
8	chr8:9307251:G:A	0	9307251	A	G
8	chr8:9307262:A:G	0	9307262	G	A
8	chr8:9307346:C:T	0	9307346	T	C
8	chr8:9307850:T:C	0	9307850	C	T
8	chr8:9307895:T:G	0	9307895	G	T
8	chr8:9308036:G:A	0	9308036	A	G
8	chr8:9308085:C:T	0	9308085	T	C
8	chr8:9308542:G:A	0	9308542	A	G
8	chr8:9310284:G:A	0	9310284	A	G
8	chr8:9310287:T:A	0	9310287	A	T
8	chr8:9310314:C:A	0	9310314	A	C
8	chr8:9311057:T:C	0	9311057	C	T
8	chr8:9311386:G:A	0	9311386	A	G
8	chr8:9311387:T:G	0	9311387	G	T
8	chr8:9311497:G:A	0	9311497	A	G
8	chr8:9311644:A:G	0	9311644	G	A
8	chr8:9313078:T:C	0	9313078	C	T
8	chr8:9313276:T:A	0	9313276	A	T
8	chr8:9314085:G:C	0	9314085	C	G
8	chr8:9314225:T:C	0	9314225	C	T
8	chr8:9314784:T:C	0	9314784	C	T
8	chr8:9316318:T:C	0	9316318	C	T
8	chr8:9316538:C:G	0	9316538	G	C
8	chr8:9317108:G:A	0	9317108	A	G
8	chr8:9317693:C:G	0	9317693	G	C
8	chr8:9317718:G:T	0	9317718	T	G
8	chr8:9318196:A:G	0	9318196	G	A
8	chr8:9318448:C:G	0	9318448	G	C
8	chr8:9318542:A:G	0	9318542	G	A
8	chr8:9319619:G:C	0	9319619	C	G
8	chr8:9320015:C:T	0	9320015	T	C
8	chr8:9320400:T:C	0	9320400	C	T
8	chr8:9320625:C:T	0	9320625	T	C
8	chr8:9320758:A:T	0	9320758	T	A
8	chr8:9321124:T:G	0	9321124	G	T
8	chr8:9321311:C:G	0	9321311	G	C
8	chr8:9322513:A:G	0	9322513	G	A
8	chr8:9322624:C:T	0	9322624	T	C
8	chr8:9323542:G:C	0	9323542	C	G
8	chr8:9323885:A:G	0	9323885	G	A
8	chr8:9324101:G:A	0	9324101	A	G
8	chr8:9324122:G:C	0	9324122	C	G
8	chr8:9325055:A:T	0	9325055	T	A
8	chr8:9325514:A:G	0	9325514	G	A
8	chr8:9325538:C:T	0	9325538	T	C
8	chr8:9325829:C:T	0	9325829	T	C
8	chr8:9326086:A:G	0	9326086	G	A
8	chr8:9326154:A:G	0	9326154	G	A
8	chr8:9326721:G:A	0	9326721	A	G
8	chr8:9327420:C:T	0	9327420	T	C
8	chr8:9327571:T:C	0	9327571	C	T
8	chr8:9327672:C:G	0	9327672	G	C
8	chr8:9328023:C:T	0	9328023	T	C
8	chr8:9328573:T:C	0	9328573	C	T
8	chr8:9328576:T:C	0	9328576	C	T
8	chr8:9328614:C:T	0	9328614	T	C
8	chr8:9328959:CA:C	0	9328959	C	CA
8	chr8:9329732:A:G	0	9329732	G	A
8	chr8:9329938:G:GC	0	9329938	GC	G
8	chr8:9330085:A:G	0	9330085	G	A
8	chr8:9330344:C:T	0	9330344	T	C
8	chr8:9330427:A:C	0	9330427	C	A
8	chr8:9330435:A:C	0	9330435	C	A
8	chr8:9330857:T:C	0	9330857	C	T
8	chr8:9331168:G:A	0	9331168	A	G
8	chr8:9331252:C:T	0	9331252	T	C
8	chr8:9331342:T:C	0	9331342	C	T
8	chr8:9331515:GGGTATAATCT:G	0	9331515	G	GGGTATAATCT
8	chr8:9331911:C:T	0	9331911	T	C
8	chr8:9332917:T:C	0	9332917	C	T
8	chr8:9333608:T:C	0	9333608	C	T
8	chr8:9333665:A:G	0	9333665	G	A
8	chr8:9333807:A:T	0	9333807	T	A
8	chr8:9334308:A:G	0	9334308	G	A
8	chr8:9334436:G:T	0	9334436	T	G
8	chr8:9334787:T:A	0	9334787	A	T
8	chr8:9334885:C:G	0	9334885	G	C
8	chr8:9334913:A:G	0	9334913	G	A
8	chr8:9334934:G:A	0	9334934	A	G
8	chr8:9335417:T:C	0	9335417	C	T
8	chr8:9336186:C:T	0	9336186	T	C
8	chr8:9336330:A:T	0	9336330	T	A
8	chr8:9336611:G:A	0	9336611	A	G
8	chr8:9336662:G:A	0	9336662	A	G
8	chr8:9336708:T:C	0	9336708	C	T
8	chr8:9337048:G:A	0	9337048	A	G
8	chr8:9337160:G:A	0	9337160	A	G
8	chr8:9337165:C:T	0	9337165	T	C
8	chr8:9337464:T:A	0	9337464	A	T
8	chr8:9337503:C:T	0	9337503	T	C
8	chr8:9337610:T:C	0	9337610	C	T
8	chr8:9337730:TTC:T	0	9337730	T	TTC
8	chr8:9337868:A:T	0	9337868	T	A
8	chr8:9338855:A:G	0	9338855	G	A
8	chr8:9338878:C:T	0	9338878	T	C
8	chr8:9338956:A:G	0	9338956	G	A
8	chr8:9339550:C:T	0	9339550	T	C
8	chr8:9339849:T:C	0	9339849	C	T
8	chr8:9340112:A:C	0	9340112	C	A
8	chr8:9340212:G:C	0	9340212	C	G
8	chr8:9340675:A:G	0	9340675	G	A
8	chr8:9340770:G:A	0	9340770	A	G
8	chr8:9341185:G:T	0	9341185	T	G
8	chr8:9341247:G:A	0	9341247	A	G
8	chr8:9341795:T:C	0	9341795	C	T
8	chr8:9342741:C:T	0	9342741	T	C
8	chr8:9342752:T:A	0	9342752	A	T
8	chr8:9342840:C:T	0	9342840	T	C
8	chr8:9343181:A:C	0	9343181	C	A
8	chr8:9343277:C:T	0	9343277	T	C
8	chr8:9343531:G:A	0	9343531	A	G
8	chr8:9344277:C:T	0	9344277	T	C
8	chr8:9344611:C:T	0	9344611	T	C
8	chr8:9345591:A:C	0	9345591	C	A
8	chr8:9345857:G:T	0	9345857	T	G
8	chr8:9346020:T:C	0	9346020	C	T
8	chr8:9346034:A:T	0	9346034	T	A
8	chr8:9346171:C:T	0	9346171	T	C
8	chr8:9347120:G:A	0	9347120	A	G
8	chr8:9347267:A:G	0	9347267	G	A
8	chr8:9347368:C:G	0	9347368	G	C
8	chr8:9348021:G:A	0	9348021	A	G
8	chr8:9348074:A:G	0	9348074	G	A
8	chr8:9348367:C:G	0	9348367	G	C
8	chr8:9348832:T:G	0	9348832	G	T
8	chr8:9349168:G:A	0	9349168	A	G
8	chr8:9349258:C:G	0	9349258	G	C
8	chr8:9349419:C:A	0	9349419	A	C
8	chr8:9349689:C:T	0	9349689	T	C
8	chr8:9349827:C:T	0	9349827	T	C
8	chr8:9350367:G:A	0	9350367	A	G
8	chr8:9350884:C:T	0	9350884	T	C
8	chr8:9350891:A:G	0	9350891	G	A
8	chr8:9351053:A:C	0	9351053	C	A
8	chr8:9351219:A:C	0	9351219	C	A
8	chr8:9351551:T:G	0	9351551	G	T
8	chr8:9351602:C:T	0	9351602	T	C
8	chr8:9351945:T:A	0	9351945	A	T
8	chr8:9352073:C:T	0	9352073	T	C
8	chr8:9352228:C:T	0	9352228	T	C
8	chr8:9352369:C:T	0	9352369	T	C
8	chr8:9352574:G:A	0	9352574	A	G
8	chr8:9353052:G:A	0	9353052	A	G
8	chr8:9353472:T:A	0	9353472	A	T
8	chr8:9353561:C:G	0	9353561	G	C
8	chr8:9353577:C:T	0	9353577	T	C
8	chr8:9353656:G:A	0	9353656	A	G
8	chr8:9354213:G:A	0	9354213	A	G
8	chr8:9354909:A:G	0	9354909	G	A
8	chr8:9354930:C:T	0	9354930	T	C
8	chr8:9355463:G:A	0	9355463	A	G
8	chr8:9355543:T:C	0	9355543	C	T
8	chr8:9355576:A:G	0	9355576	G	A
8	chr8:9356597:A:G	0	9356597	G	A
8	chr8:9357041:C:T	0	9357041	T	C
8	chr8:9358142:A:G	0	9358142	G	A
8	chr8:9358689:A:G	0	9358689	G	A
8	chr8:9359137:A:G	0	9359137	G	A
8	chr8:9359438:C:G	0	9359438	G	C
8	chr8:9359476:C:T	0	9359476	T	C
8	chr8:9359829:C:T	0	9359829	T	C
8	chr8:9359864:C:T	0	9359864	T	C
8	chr8:9359953:C:T	0	9359953	T	C
8	chr8:9360675:C:G	0	9360675	G	C
8	chr8:9360959:T:A	0	9360959	A	T
8	chr8:9360968:G:C	0	9360968	C	G
8	chr8:9361228:C:A	0	9361228	A	C
8	chr8:9361443:C:A	0	9361443	A	C
8	chr8:9361632:T:C	0	9361632	C	T
8	chr8:9361786:C:T	0	9361786	T	C
8	chr8:9361826:G:A	0	9361826	A	G
8	chr8:9361847:C:G	0	9361847	G	C
8	chr8:9362353:A:G	0	9362353	G	A
8	chr8:9362358:G:A	0	9362358	A	G
8	chr8:9362359:G:A	0	9362359	A	G
8	chr8:9362371:C:T	0	9362371	T	C
8	chr8:9362828:A:G	0	9362828	G	A
8	chr8:9363153:C:T	0	9363153	T	C
8	chr8:9363570:C:A	0	9363570	A	C
8	chr8:9363709:A:G	0	9363709	G	A
8	chr8:9363817:C:T	0	9363817	T	C
8	chr8:9363974:T:C	0	9363974	C	T
8	chr8:9364962:C:T	0	9364962	T	C
8	chr8:9365212:C:T	0	9365212	T	C
8	chr8:9365324:C:T	0	9365324	T	C
8	chr8:9365634:T:C	0	9365634	C	T
8	chr8:9365892:A:C	0	9365892	C	A
8	chr8:9366270:A:G	0	9366270	G	A
8	chr8:9366714:G:A	0	9366714	A	G
8	chr8:9366900:C:T	0	9366900	T	C
8	chr8:9367397:C:T	0	9367397	T	C
8	chr8:9367862:A:T	0	9367862	T	A
8	chr8:9368064:C:T	0	9368064	T	C
8	chr8:9368119:G:A	0	9368119	A	G
8	chr8:9368186:C:T	0	9368186	T	C
8	chr8:9368230:G:A	0	9368230	A	G
8	chr8:9368362:A:C	0	9368362	C	A
8	chr8:9368556:G:A	0	9368556	A	G
8	chr8:9368585:T:C	0	9368585	C	T
8	chr8:9368727:G:A	0	9368727	A	G
8	chr8:9368938:G:C	0	9368938	C	G
8	chr8:9369070:TC:T	0	9369070	T	TC
8	chr8:9370014:A:G	0	9370014	G	A
8	chr8:9370893:A:C	0	9370893	C	A
8	chr8:9371253:G:T	0	9371253	T	G
8	chr8:9371629:T:G	0	9371629	G	T
8	chr8:9372110:G:A	0	9372110	A	G
8	chr8:9372129:A:G	0	9372129	G	A
8	chr8:9372179:C:T	0	9372179	T	C
8	chr8:9372184:A:T	0	9372184	T	A
8	chr8:9372383:A:G	0	9372383	G	A
8	chr8:9373563:G:T	0	9373563	T	G
8	chr8:9373638:A:G	0	9373638	G	A
8	chr8:9373963:TG:T	0	9373963	T	TG
8	chr8:9374151:A:G	0	9374151	G	A
8	chr8:9374616:A:C	0	9374616	C	A
8	chr8:9374860:A:T	0	9374860	T	A
8	chr8:9376261:G:A	0	9376261	A	G
8	chr8:9376272:A:T	0	9376272	T	A
8	chr8:9376409:C:T	0	9376409	T	C
8	chr8:9376451:T:C	0	9376451	C	T
8	chr8:9376559:G:A	0	9376559	A	G
8	chr8:9376782:C:G	0	9376782	G	C
8	chr8:9377138:A:G	0	9377138	G	A
8	chr8:9377337:A:T	0	9377337	T	A
8	chr8:9377379:C:T	0	9377379	T	C
8	chr8:9377673:T:C	0	9377673	C	T
8	chr8:9379475:A:G	0	9379475	G	A
8	chr8:9379571:A:G	0	9379571	G	A
8	chr8:9379684:G:A	0	9379684	A	G
8	chr8:9379823:T:G	0	9379823	G	T
8	chr8:9379893:G:T	0	9379893	T	G
8	chr8:9379930:G:A	0	9379930	A	G
8	chr8:9380054:T:C	0	9380054	C	T
8	chr8:9380198:A:G	0	9380198	G	A
8	chr8:9380549:G:C	0	9380549	C	G
8	chr8:9380595:T:C	0	9380595	C	T
8	chr8:9380985:T:A	0	9380985	A	T
8	chr8:9381202:C:A	0	9381202	A	C
8	chr8:9381340:A:G	0	9381340	G	A
8	chr8:9381484:T:C	0	9381484	C	T
8	chr8:9381554:C:T	0	9381554	T	C
8	chr8:9381600:A:G	0	9381600	G	A
8	chr8:9381656:A:T	0	9381656	T	A
8	chr8:9381821:G:C	0	9381821	C	G
8	chr8:9382381:A:G	0	9382381	G	A
8	chr8:9382761:A:T	0	9382761	T	A
8	chr8:9383515:T:C	0	9383515	C	T
8	chr8:9384148:T:C	0	9384148	C	T
8	chr8:9384379:GC:G	0	9384379	G	GC
8	chr8:9385047:A:G	0	9385047	G	A
8	chr8:9385414:C:T	0	9385414	T	C
8	chr8:9385445:T:C	0	9385445	C	T
8	chr8:9386163:A:T	0	9386163	T	A
8	chr8:9386478:C:A	0	9386478	A	C
8	chr8:9387647:CCT:C	0	9387647	C	CCT
8	chr8:9388220:T:G	0	9388220	G	T
8	chr8:9388815:C:A	0	9388815	A	C
8	chr8:9388921:T:C	0	9388921	C	T
8	chr8:9389088:C:T	0	9389088	T	C
8	chr8:9389224:G:A	0	9389224	A	G
8	chr8:9389555:T:C	0	9389555	C	T
8	chr8:9389772:C:T	0	9389772	T	C
8	chr8:9389809:G:C	0	9389809	C	G
8	chr8:9389934:G:C	0	9389934	C	G
8	chr8:9390419:A:C	0	9390419	C	A
8	chr8:9391082:A:G	0	9391082	G	A
8	chr8:9391119:A:T	0	9391119	T	A
8	chr8:9391685:T:TTACA	0	9391685	TTACA	T
8	chr8:9391700:A:G	0	9391700	G	A
8	chr8:9392317:G:A	0	9392317	A	G
8	chr8:9393051:T:TGA	0	9393051	TGA	T
8	chr8:9393118:A:C	0	9393118	C	A
8	chr8:9393133:G:A	0	9393133	A	G
8	chr8:9393154:C:T	0	9393154	T	C
8	chr8:9393301:C:G	0	9393301	G	C
8	chr8:9393592:C:T	0	9393592	T	C
8	chr8:9393830:T:G	0	9393830	G	T
8	chr8:9394143:A:T	0	9394143	T	A
8	chr8:9394212:CA:C	0	9394212	C	CA
8	chr8:9394370:G:A	0	9394370	A	G
8	chr8:9395665:G:A	0	9395665	A	G
8	chr8:9395716:T:C	0	9395716	C	T
8	chr8:9395740:T:C	0	9395740	C	T
8	chr8:9396679:T:A	0	9396679	A	T
8	chr8:9397103:C:A	0	9397103	A	C
8	chr8:9397249:C:T	0	9397249	T	C
8	chr8:9397494:C:T	0	9397494	T	C
8	chr8:9398417:G:A	0	9398417	A	G
8	chr8:9398814:C:T	0	9398814	T	C
8	chr8:9399121:T:C	0	9399121	C	T
8	chr8:9399886:A:G	0	9399886	G	A
8	chr8:9400002:A:G	0	9400002	G	A
8	chr8:9400229:A:G	0	9400229	G	A
8	chr8:9401527:T:C	0	9401527	C	T
8	chr8:9402217:G:A	0	9402217	A	G
8	chr8:9402934:G:A	0	9402934	A	G
8	chr8:9403193:A:G	0	9403193	G	A
8	chr8:9403259:G:A	0	9403259	A	G
8	chr8:9403846:T:A	0	9403846	A	T
8	chr8:9404091:G:A	0	9404091	A	G
8	chr8:9405241:G:T	0	9405241	T	G
8	chr8:9405618:T:C	0	9405618	C	T
8	chr8:9405780:A:G	0	9405780	G	A
8	chr8:9405950:C:T	0	9405950	T	C
8	chr8:9406705:GC:G	0	9406705	G	GC
8	chr8:9406895:T:C	0	9406895	C	T
8	chr8:9407201:C:T	0	9407201	T	C
8	chr8:9407895:A:G	0	9407895	G	A
8	chr8:9407954:C:A	0	9407954	A	C
8	chr8:9409607:C:T	0	9409607	T	C
8	chr8:9409799:G:A	0	9409799	A	G
8	chr8:9410345:T:A	0	9410345	A	T
8	chr8:9410411:G:C	0	9410411	C	G
8	chr8:9410444:A:C	0	9410444	C	A
8	chr8:9411884:G:A	0	9411884	A	G
8	chr8:9412153:G:A	0	9412153	A	G
8	chr8:9413347:C:A	0	9413347	A	C
8	chr8:9413542:G:C	0	9413542	C	G
8	chr8:9413626:A:C	0	9413626	C	A
8	chr8:9413746:T:A	0	9413746	A	T
8	chr8:9413900:C:T	0	9413900	T	C
8	chr8:9413934:C:G	0	9413934	G	C
8	chr8:9414217:C:T	0	9414217	T	C
8	chr8:9414997:G:A	0	9414997	A	G
8	chr8:9415559:A:G	0	9415559	G	A
8	chr8:9415618:A:C	0	9415618	C	A
8	chr8:9415737:G:A	0	9415737	A	G
8	chr8:9416075:T:A	0	9416075	A	T
8	chr8:9416433:C:T	0	9416433	T	C
8	chr8:9416865:G:A	0	9416865	A	G
8	chr8:9417825:G:C	0	9417825	C	G
8	chr8:9417841:C:T	0	9417841	T	C
8	chr8:9418523:C:T	0	9418523	T	C
8	chr8:9418733:G:A	0	9418733	A	G
8	chr8:9418776:G:A	0	9418776	A	G
8	chr8:9419010:C:T	0	9419010	T	C
8	chr8:9419192:A:G	0	9419192	G	A
8	chr8:9419360:T:A	0	9419360	A	T
8	chr8:9419402:A:T	0	9419402	T	A
8	chr8:9419924:CAA:C	0	9419924	C	CAA
8	chr8:9420285:C:T	0	9420285	T	C
8	chr8:9420331:C:T	0	9420331	T	C
8	chr8:9421064:G:T	0	9421064	T	G
8	chr8:9421140:G:C	0	9421140	C	G
8	chr8:9421156:G:A	0	9421156	A	G
8	chr8:9421436:C:G	0	9421436	G	C
8	chr8:9422471:C:G	0	9422471	G	C
8	chr8:9422541:G:C	0	9422541	C	G
8	chr8:9422578:G:A	0	9422578	A	G
8	chr8:9422591:G:A	0	9422591	A	G
8	chr8:9423432:C:G	0	9423432	G	C
8	chr8:9423571:A:T	0	9423571	T	A
8	chr8:9424144:C:T	0	9424144	T	C
8	chr8:9424245:G:A	0	9424245	A	G
8	chr8:9424444:G:A	0	9424444	A	G
8	chr8:9424502:G:A	0	9424502	A	G
8	chr8:9424601:A:C	0	9424601	C	A
8	chr8:9424667:T:C	0	9424667	C	T
8	chr8:9425346:G:T	0	9425346	T	G
8	chr8:9425511:A:T	0	9425511	T	A
8	chr8:9425632:C:T	0	9425632	T	C
8	chr8:9426696:C:T	0	9426696	T	C
8	chr8:9427390:A:G	0	9427390	G	A
8	chr8:9427920:G:A	0	9427920	A	G
8	chr8:9428441:C:A	0	9428441	A	C
8	chr8:9428508:C:G	0	9428508	G	C
8	chr8:9429329:C:T	0	9429329	T	C
8	chr8:9429827:C:T	0	9429827	T	C
8	chr8:9430077:G:A	0	9430077	A	G
8	chr8:9430451:A:G	0	9430451	G	A
8	chr8:9430642:T:C	0	9430642	C	T
8	chr8:9430670:A:T	0	9430670	T	A
8	chr8:9430748:A:G	0	9430748	G	A
8	chr8:9430910:A:T	0	9430910	T	A
8	chr8:9431132:G:T	0	9431132	T	G
8	chr8:9431234:A:G	0	9431234	G	A
8	chr8:9432077:A:G	0	9432077	G	A
8	chr8:9432546:C:T	0	9432546	T	C
8	chr8:9432894:C:G	0	9432894	G	C
8	chr8:9432958:C:T	0	9432958	T	C
8	chr8:9433243:T:C	0	9433243	C	T
8	chr8:9433851:A:G	0	9433851	G	A
8	chr8:9434089:G:C	0	9434089	C	G
8	chr8:9434122:A:G	0	9434122	G	A
8	chr8:9434488:C:T	0	9434488	T	C
8	chr8:9434664:T:C	0	9434664	C	T
8	chr8:9435054:A:T	0	9435054	T	A
8	chr8:9435686:A:G	0	9435686	G	A
8	chr8:9435739:T:A	0	9435739	A	T
8	chr8:9436214:C:T	0	9436214	T	C
8	chr8:9436767:G:A	0	9436767	A	G
8	chr8:9436771:G:A	0	9436771	A	G
8	chr8:9436961:G:A	0	9436961	A	G
8	chr8:9436993:G:A	0	9436993	A	G
8	chr8:9437128:A:G	0	9437128	G	A
8	chr8:9437290:G:C	0	9437290	C	G
8	chr8:9437454:A:C	0	9437454	C	A
8	chr8:9440393:C:A	0	9440393	A	C
8	chr8:9440427:T:C	0	9440427	C	T
8	chr8:9440473:T:A	0	9440473	A	T
8	chr8:9441853:T:C	0	9441853	C	T
8	chr8:9442588:G:C	0	9442588	C	G
8	chr8:9442658:T:C	0	9442658	C	T
8	chr8:9442921:A:G	0	9442921	G	A
8	chr8:9443071:G:A	0	9443071	A	G
8	chr8:9443210:G:A	0	9443210	A	G
8	chr8:9443913:A:G	0	9443913	G	A
8	chr8:9445721:C:G	0	9445721	G	C
8	chr8:9445768:A:T	0	9445768	T	A
8	chr8:9445867:T:G	0	9445867	G	T
8	chr8:9445925:C:T	0	9445925	T	C
8	chr8:9445994:GC:G	0	9445994	G	GC
8	chr8:9446128:G:T	0	9446128	T	G
8	chr8:9446183:A:C	0	9446183	C	A
8	chr8:9446251:G:A	0	9446251	A	G
8	chr8:9446273:G:A	0	9446273	A	G
8	chr8:9446735:A:T	0	9446735	T	A
8	chr8:9446962:T:C	0	9446962	C	T
8	chr8:9446990:C:T	0	9446990	T	C
8	chr8:9447402:C:T	0	9447402	T	C
8	chr8:9447659:T:C	0	9447659	C	T
8	chr8:9449255:C:G	0	9449255	G	C
8	chr8:9449704:C:T	0	9449704	T	C
8	chr8:9451215:G:A	0	9451215	A	G
8	chr8:9451888:G:T	0	9451888	T	G
8	chr8:9451931:TCTTTTTAATTTTTTTAAAAATGTTTGA:T	0	9451931	T	TCTTTTTAATTTTTTTAAAAATGTTTGA
8	chr8:9452394:C:G	0	9452394	G	C
8	chr8:9452756:T:C	0	9452756	C	T
8	chr8:9452948:G:A	0	9452948	A	G
8	chr8:9453231:T:C	0	9453231	C	T
8	chr8:9454013:C:T	0	9454013	T	C
8	chr8:9454110:G:T	0	9454110	T	G
8	chr8:9454621:T:C	0	9454621	C	T
8	chr8:9455588:G:A	0	9455588	A	G
8	chr8:9455971:A:G	0	9455971	G	A
8	chr8:9456480:A:C	0	9456480	C	A
8	chr8:9456955:A:T	0	9456955	T	A
8	chr8:9457274:T:C	0	9457274	C	T
8	chr8:9457823:C:A	0	9457823	A	C
8	chr8:9457898:C:T	0	9457898	T	C
8	chr8:9459051:A:G	0	9459051	G	A
8	chr8:9459166:T:G	0	9459166	G	T
8	chr8:9460690:T:C	0	9460690	C	T
8	chr8:9460835:C:A	0	9460835	A	C
8	chr8:9462361:G:C	0	9462361	C	G
8	chr8:9463746:A:G	0	9463746	G	A
8	chr8:9464437:C:T	0	9464437	T	C
8	chr8:9464634:A:G	0	9464634	G	A
8	chr8:9465412:A:G	0	9465412	G	A
8	chr8:9466005:C:T	0	9466005	T	C
8	chr8:9466376:G:C	0	9466376	C	G
8	chr8:9467348:A:C	0	9467348	C	A
8	chr8:9468871:G:A	0	9468871	A	G
8	chr8:9470514:A:C	0	9470514	C	A
8	chr8:9471023:G:A	0	9471023	A	G
8	chr8:9471416:A:G	0	9471416	G	A
8	chr8:9472980:A:T	0	9472980	T	A
8	chr8:9473066:CA:C	0	9473066	C	CA
8	chr8:9474047:G:A	0	9474047	A	G
8	chr8:9474301:A:G	0	9474301	G	A
8	chr8:9475006:C:T	0	9475006	T	C
8	chr8:9475095:C:T	0	9475095	T	C
8	chr8:9475246:T:A	0	9475246	A	T
8	chr8:9475780:C:A	0	9475780	A	C
8	chr8:9475923:C:A	0	9475923	A	C
8	chr8:9476615:C:T	0	9476615	T	C
8	chr8:9476914:G:A	0	9476914	A	G
8	chr8:9477091:G:A	0	9477091	A	G
8	chr8:9478458:G:A	0	9478458	A	G
8	chr8:9478555:C:T	0	9478555	T	C
8	chr8:9478645:C:T	0	9478645	T	C
8	chr8:9478942:A:T	0	9478942	T	A
8	chr8:9478968:A:G	0	9478968	G	A
8	chr8:9479063:C:T	0	9479063	T	C
8	chr8:9479204:T:C	0	9479204	C	T
8	chr8:9479231:A:G	0	9479231	G	A
8	chr8:9479276:T:C	0	9479276	C	T
8	chr8:9479334:G:A	0	9479334	A	G
8	chr8:9479869:G:A	0	9479869	A	G
8	chr8:9480636:T:G	0	9480636	G	T
8	chr8:9480794:T:A	0	9480794	A	T
8	chr8:9481076:G:A	0	9481076	A	G
8	chr8:9481084:G:A	0	9481084	A	G
8	chr8:9481437:A:G	0	9481437	G	A
8	chr8:9481754:G:A	0	9481754	A	G
8	chr8:9481866:G:A	0	9481866	A	G
8	chr8:9482153:A:C	0	9482153	C	A
8	chr8:9482566:T:C	0	9482566	C	T
8	chr8:9483293:A:T	0	9483293	T	A
8	chr8:9483385:T:C	0	9483385	C	T
8	chr8:9484067:A:G	0	9484067	G	A
8	chr8:9484196:C:G	0	9484196	G	C
8	chr8:9484513:T:C	0	9484513	C	T
8	chr8:9485637:C:G	0	9485637	G	C
8	chr8:9485679:G:A	0	9485679	A	G
8	chr8:9486609:A:G	0	9486609	G	A
8	chr8:9487888:A:G	0	9487888	G	A
8	chr8:9489557:G:T	0	9489557	T	G
8	chr8:9490382:A:C	0	9490382	C	A
8	chr8:9492566:T:G	0	9492566	G	T
8	chr8:9492958:T:A	0	9492958	A	T
8	chr8:9493045:A:G	0	9493045	G	A
8	chr8:9493103:A:G	0	9493103	G	A
8	chr8:9493720:G:A	0	9493720	A	G
8	chr8:9493768:G:C	0	9493768	C	G
8	chr8:9494473:G:A	0	9494473	A	G
8	chr8:9494801:G:C	0	9494801	C	G
8	chr8:9495188:C:G	0	9495188	G	C
8	chr8:9495845:G:C	0	9495845	C	G
8	chr8:9496037:G:A	0	9496037	A	G
8	chr8:9496182:T:C	0	9496182	C	T
8	chr8:9496680:C:T	0	9496680	T	C
8	chr8:9496922:G:C	0	9496922	C	G
8	chr8:9497817:G:A	0	9497817	A	G
8	chr8:9498061:T:C	0	9498061	C	T
8	chr8:9498274:C:T	0	9498274	T	C
8	chr8:9498930:T:C	0	9498930	C	T
8	chr8:9499292:T:G	0	9499292	G	T
8	chr8:9499370:A:G	0	9499370	G	A
8	chr8:9499859:G:C	0	9499859	C	G
8	chr8:9500258:C:T	0	9500258	T	C
8	chr8:9500364:A:G	0	9500364	G	A
8	chr8:9500735:T:C	0	9500735	C	T
8	chr8:9501532:C:T	0	9501532	T	C
8	chr8:9501802:G:T	0	9501802	T	G
8	chr8:9503130:T:C	0	9503130	C	T
8	chr8:9503827:G:C	0	9503827	C	G
8	chr8:9504096:C:T	0	9504096	T	C
8	chr8:9506144:T:A	0	9506144	A	T
8	chr8:9506498:G:A	0	9506498	A	G
8	chr8:9506504:A:C	0	9506504	C	A
8	chr8:9507280:G:A	0	9507280	A	G
8	chr8:9508257:T:C	0	9508257	C	T
8	chr8:9508275:C:T	0	9508275	T	C
8	chr8:9508457:G:A	0	9508457	A	G
8	chr8:9508602:C:T	0	9508602	T	C
8	chr8:9508668:G:C	0	9508668	C	G
8	chr8:9508693:C:T	0	9508693	T	C
8	chr8:9508802:A:G	0	9508802	G	A
8	chr8:9509096:A:G	0	9509096	G	A
8	chr8:9509268:TA:T	0	9509268	T	TA
8	chr8:9509734:T:C	0	9509734	C	T
8	chr8:9510233:C:G	0	9510233	G	C
8	chr8:9510356:A:G	0	9510356	G	A
8	chr8:9510757:C:T	0	9510757	T	C
8	chr8:9511231:G:A	0	9511231	A	G
8	chr8:9513049:T:C	0	9513049	C	T
8	chr8:9514279:T:G	0	9514279	G	T
8	chr8:9514794:T:A	0	9514794	A	T
8	chr8:9514795:C:G	0	9514795	G	C
8	chr8:9514819:A:G	0	9514819	G	A
8	chr8:9515200:CAG:C	0	9515200	C	CAG
8	chr8:9515437:C:G	0	9515437	G	C
8	chr8:9516006:G:A	0	9516006	A	G
8	chr8:9516035:C:T	0	9516035	T	C
8	chr8:9516605:AG:A	0	9516605	A	AG
8	chr8:9516668:G:A	0	9516668	A	G
8	chr8:9516706:T:C	0	9516706	C	T
8	chr8:9516812:G:A	0	9516812	A	G
8	chr8:9517045:A:T	0	9517045	T	A
8	chr8:9517139:C:T	0	9517139	T	C
8	chr8:9518343:G:A	0	9518343	A	G
8	chr8:9519019:C:G	0	9519019	G	C
8	chr8:9519147:A:G	0	9519147	G	A
8	chr8:9519813:C:T	0	9519813	T	C
8	chr8:9520266:G:A	0	9520266	A	G
8	chr8:9520844:T:C	0	9520844	C	T
8	chr8:9521031:G:A	0	9521031	A	G
8	chr8:9521286:T:C	0	9521286	C	T
8	chr8:9521420:C:A	0	9521420	A	C
8	chr8:9521531:T:C	0	9521531	C	T
8	chr8:9521628:G:T	0	9521628	T	G
8	chr8:9521638:C:T	0	9521638	T	C
8	chr8:9521678:C:A	0	9521678	A	C
8	chr8:9522434:C:G	0	9522434	G	C
8	chr8:9524538:G:A	0	9524538	A	G
8	chr8:9524702:C:A	0	9524702	A	C
8	chr8:9524788:G:C	0	9524788	C	G
8	chr8:9525115:C:T	0	9525115	T	C
8	chr8:9526649:A:G	0	9526649	G	A
8	chr8:9527486:C:T	0	9527486	T	C
8	chr8:9527779:A:G	0	9527779	G	A
8	chr8:9528423:G:A	0	9528423	A	G
8	chr8:9529483:A:G	0	9529483	G	A
8	chr8:9529696:G:C	0	9529696	C	G
8	chr8:9530146:C:A	0	9530146	A	C
8	chr8:9530253:G:C	0	9530253	C	G
8	chr8:9530402:C:A	0	9530402	A	C
8	chr8:9530512:T:C	0	9530512	C	T
8	chr8:9530527:T:C	0	9530527	C	T
8	chr8:9530757:T:G	0	9530757	G	T
8	chr8:9530915:A:G	0	9530915	G	A
8	chr8:9530952:G:A	0	9530952	A	G
8	chr8:9531731:T:C	0	9531731	C	T
8	chr8:9532419:T:C	0	9532419	C	T
8	chr8:9533019:C:T	0	9533019	T	C
8	chr8:9533028:A:AC	0	9533028	AC	A
8	chr8:9533461:T:C	0	9533461	C	T
8	chr8:9535067:G:A	0	9535067	A	G
8	chr8:9535103:A:C	0	9535103	C	A
8	chr8:9535869:T:C	0	9535869	C	T
8	chr8:9535870:G:A	0	9535870	A	G
8	chr8:9535936:A:G	0	9535936	G	A
8	chr8:9536543:T:G	0	9536543	G	T
8	chr8:9538022:G:A	0	9538022	A	G
8	chr8:9539139:T:C	0	9539139	C	T
8	chr8:9539304:A:G	0	9539304	G	A
8	chr8:9539348:C:T	0	9539348	T	C
8	chr8:9539828:G:A	0	9539828	A	G
8	chr8:9541181:G:C	0	9541181	C	G
8	chr8:9541866:C:T	0	9541866	T	C
8	chr8:9542109:C:T	0	9542109	T	C
8	chr8:9542179:G:A	0	9542179	A	G
8	chr8:9542558:TA:T	0	9542558	T	TA
8	chr8:9542986:C:T	0	9542986	T	C
8	chr8:9544255:C:A	0	9544255	A	C
8	chr8:9544918:A:G	0	9544918	G	A
8	chr8:9545152:C:G	0	9545152	G	C
8	chr8:9545920:T:C	0	9545920	C	T
8	chr8:9546274:C:T	0	9546274	T	C
8	chr8:9546797:G:A	0	9546797	A	G
8	chr8:9547153:T:C	0	9547153	C	T
8	chr8:9549072:C:T	0	9549072	T	C
8	chr8:9549327:C:G	0	9549327	G	C
8	chr8:9549952:C:T	0	9549952	T	C
8	chr8:9550942:T:C	0	9550942	C	T
8	chr8:9551468:T:G	0	9551468	G	T
8	chr8:9552472:C:T	0	9552472	T	C
8	chr8:9552985:C:T	0	9552985	T	C
8	chr8:9554209:T:C	0	9554209	C	T
8	chr8:9554298:G:A	0	9554298	A	G
8	chr8:9554490:G:A	0	9554490	A	G
8	chr8:9554643:G:A	0	9554643	A	G
8	chr8:9555347:T:C	0	9555347	C	T
8	chr8:9555790:A:G	0	9555790	G	A
8	chr8:9556539:G:A	0	9556539	A	G
8	chr8:9556649:G:C	0	9556649	C	G
8	chr8:9556727:C:T	0	9556727	T	C
8	chr8:9557414:G:C	0	9557414	C	G
8	chr8:9557880:G:A	0	9557880	A	G
8	chr8:9558748:G:C	0	9558748	C	G
8	chr8:9558838:G:T	0	9558838	T	G
8	chr8:9559025:G:A	0	9559025	A	G
8	chr8:9559271:C:T	0	9559271	T	C
8	chr8:9559878:G:T	0	9559878	T	G
8	chr8:9560073:A:G	0	9560073	G	A
8	chr8:9561009:A:G	0	9561009	G	A
8	chr8:9561155:A:G	0	9561155	G	A
8	chr8:9561242:G:T	0	9561242	T	G
8	chr8:9562185:G:A	0	9562185	A	G
8	chr8:9562377:C:T	0	9562377	T	C
8	chr8:9563056:T:C	0	9563056	C	T
8	chr8:9563451:T:A	0	9563451	A	T
8	chr8:9563759:A:G	0	9563759	G	A
8	chr8:9564375:A:T	0	9564375	T	A
8	chr8:9564496:C:G	0	9564496	G	C
8	chr8:9564846:C:T	0	9564846	T	C
8	chr8:9565046:G:A	0	9565046	A	G
8	chr8:9565100:C:T	0	9565100	T	C
8	chr8:9565126:C:T	0	9565126	T	C
8	chr8:9565304:G:A	0	9565304	A	G
8	chr8:9565416:T:G	0	9565416	G	T
8	chr8:9567444:C:G	0	9567444	G	C
8	chr8:9567638:C:G	0	9567638	G	C
8	chr8:9567765:T:C	0	9567765	C	T
8	chr8:9568329:G:A	0	9568329	A	G
8	chr8:9568770:T:A	0	9568770	A	T
8	chr8:9568815:T:C	0	9568815	C	T
8	chr8:9568908:T:C	0	9568908	C	T
8	chr8:9569088:TG:T	0	9569088	T	TG
8	chr8:9569113:T:C	0	9569113	C	T
8	chr8:9569153:C:G	0	9569153	G	C
8	chr8:9569538:A:G	0	9569538	G	A
8	chr8:9570398:G:A	0	9570398	A	G
8	chr8:9571522:A:G	0	9571522	G	A
8	chr8:9571576:G:A	0	9571576	A	G
8	chr8:9571734:G:T	0	9571734	T	G
8	chr8:9571836:C:G	0	9571836	G	C
8	chr8:9572540:C:A	0	9572540	A	C
8	chr8:9573209:A:C	0	9573209	C	A
8	chr8:9574934:T:C	0	9574934	C	T
8	chr8:9574982:T:TGTCAGA	0	9574982	TGTCAGA	T
8	chr8:9575831:C:G	0	9575831	G	C
8	chr8:9575989:T:G	0	9575989	G	T
8	chr8:9576048:A:C	0	9576048	C	A
8	chr8:9576879:C:T	0	9576879	T	C
8	chr8:9576956:A:G	0	9576956	G	A
8	chr8:9577443:A:G	0	9577443	G	A
8	chr8:9577492:A:G	0	9577492	G	A
8	chr8:9578035:C:G	0	9578035	G	C
8	chr8:9578118:C:T	0	9578118	T	C
8	chr8:9578315:T:C	0	9578315	C	T
8	chr8:9578376:G:A	0	9578376	A	G
8	chr8:9578546:A:G	0	9578546	G	A
8	chr8:9578656:C:G	0	9578656	G	C
8	chr8:9579070:C:T	0	9579070	T	C
8	chr8:9579100:A:G	0	9579100	G	A
8	chr8:9579411:A:G	0	9579411	G	A
8	chr8:9579799:A:T	0	9579799	T	A
8	chr8:9579842:C:A	0	9579842	A	C
8	chr8:9579889:T:C	0	9579889	C	T
8	chr8:9580036:C:T	0	9580036	T	C
8	chr8:9580435:T:A	0	9580435	A	T
8	chr8:9581206:C:T	0	9581206	T	C
8	chr8:9581210:G:A	0	9581210	A	G
8	chr8:9581287:G:A	0	9581287	A	G
8	chr8:9581314:A:T	0	9581314	T	A
8	chr8:9583104:T:C	0	9583104	C	T
8	chr8:9586894:C:T	0	9586894	T	C
8	chr8:9588478:A:G	0	9588478	G	A
8	chr8:9588790:G:T	0	9588790	T	G
8	chr8:9588947:T:C	0	9588947	C	T
8	chr8:9589065:C:G	0	9589065	G	C
8	chr8:9591622:C:T	0	9591622	T	C
8	chr8:9592395:C:T	0	9592395	T	C
8	chr8:9593071:A:G	0	9593071	G	A
8	chr8:9593376:A:G	0	9593376	G	A
8	chr8:9594251:C:T	0	9594251	T	C
8	chr8:9594484:C:T	0	9594484	T	C
8	chr8:9595563:AT:A	0	9595563	A	AT
8	chr8:9595912:G:A	0	9595912	A	G
8	chr8:9595930:A:G	0	9595930	G	A
8	chr8:9596374:T:TA	0	9596374	TA	T
8	chr8:9596647:C:T	0	9596647	T	C
8	chr8:9596817:T:G	0	9596817	G	T
8	chr8:9596974:T:C	0	9596974	C	T
8	chr8:9597283:A:G	0	9597283	G	A
8	chr8:9598340:C:A	0	9598340	A	C
8	chr8:9598355:T:C	0	9598355	C	T
8	chr8:9599353:C:T	0	9599353	T	C
8	chr8:9599827:T:A	0	9599827	A	T
8	chr8:9599835:A:G	0	9599835	G	A
8	chr8:9600131:A:G	0	9600131	G	A
8	chr8:9600434:T:C	0	9600434	C	T
8	chr8:9601039:T:C	0	9601039	C	T
8	chr8:9602055:G:A	0	9602055	A	G
8	chr8:9602369:T:C	0	9602369	C	T
8	chr8:9602423:C:T	0	9602423	T	C
8	chr8:9602729:A:G	0	9602729	G	A
8	chr8:9603143:C:G	0	9603143	G	C
8	chr8:9603339:GCCA:G	0	9603339	G	GCCA
8	chr8:9603485:G:A	0	9603485	A	G
8	chr8:9603583:G:A	0	9603583	A	G
8	chr8:9603858:T:C	0	9603858	C	T
8	chr8:9603954:TC:T	0	9603954	T	TC
8	chr8:9603989:G:T	0	9603989	T	G
8	chr8:9604024:T:A	0	9604024	A	T
8	chr8:9604305:T:C	0	9604305	C	T
8	chr8:9604373:A:G	0	9604373	G	A
8	chr8:9605073:T:C	0	9605073	C	T
8	chr8:9605132:G:A	0	9605132	A	G
8	chr8:9605287:C:T	0	9605287	T	C
8	chr8:9605738:A:G	0	9605738	G	A
8	chr8:9606093:C:T	0	9606093	T	C
8	chr8:9606228:G:A	0	9606228	A	G
8	chr8:9606428:A:G	0	9606428	G	A
8	chr8:9606761:G:A	0	9606761	A	G
8	chr8:9606799:T:C	0	9606799	C	T
8	chr8:9606910:A:C	0	9606910	C	A
8	chr8:9606940:A:G	0	9606940	G	A
8	chr8:9607265:A:G	0	9607265	G	A
8	chr8:9607291:G:A	0	9607291	A	G
8	chr8:9607676:A:C	0	9607676	C	A
8	chr8:9607981:T:C	0	9607981	C	T
8	chr8:9607987:T:TG	0	9607987	TG	T
8	chr8:9608022:C:T	0	9608022	T	C
8	chr8:9608036:G:C	0	9608036	C	G
8	chr8:9608355:T:C	0	9608355	C	T
8	chr8:9609596:C:T	0	9609596	T	C
8	chr8:9609661:G:T	0	9609661	T	G
8	chr8:9610015:G:T	0	9610015	T	G
8	chr8:9610040:A:G	0	9610040	G	A
8	chr8:9610176:GTT:G	0	9610176	G	GTT
8	chr8:9610678:A:G	0	9610678	G	A
8	chr8:9610694:A:T	0	9610694	T	A
8	chr8:9611481:A:G	0	9611481	G	A
8	chr8:9611602:A:G	0	9611602	G	A
8	chr8:9611694:T:C	0	9611694	C	T
8	chr8:9612066:C:T	0	9612066	T	C
8	chr8:9612104:G:A	0	9612104	A	G
8	chr8:9612548:A:AT	0	9612548	AT	A
8	chr8:9612607:A:G	0	9612607	G	A
8	chr8:9612613:C:G	0	9612613	G	C
8	chr8:9612673:T:C	0	9612673	C	T
8	chr8:9612757:C:T	0	9612757	T	C
8	chr8:9612874:T:C	0	9612874	C	T
8	chr8:9612905:A:G	0	9612905	G	A
8	chr8:9613204:C:T	0	9613204	T	C
8	chr8:9613338:A:C	0	9613338	C	A
8	chr8:9613356:C:T	0	9613356	T	C
8	chr8:9613550:A:G	0	9613550	G	A
8	chr8:9613792:G:T	0	9613792	T	G
8	chr8:9615915:C:T	0	9615915	T	C
8	chr8:9615919:C:T	0	9615919	T	C
8	chr8:9616195:A:G	0	9616195	G	A
8	chr8:9616290:A:C	0	9616290	C	A
8	chr8:9616699:C:T	0	9616699	T	C
8	chr8:9617789:T:A	0	9617789	A	T
8	chr8:9617962:T:C	0	9617962	C	T
8	chr8:9618079:C:T	0	9618079	T	C
8	chr8:9618112:G:A	0	9618112	A	G
8	chr8:9618845:G:C	0	9618845	C	G
8	chr8:9618938:A:G	0	9618938	G	A
8	chr8:9619712:G:A	0	9619712	A	G
8	chr8:9619960:T:A	0	9619960	A	T
8	chr8:9620253:C:G	0	9620253	G	C
8	chr8:9620803:T:C	0	9620803	C	T
8	chr8:9620883:T:C	0	9620883	C	T
8	chr8:9621292:G:A	0	9621292	A	G
8	chr8:9621579:TAC:T	0	9621579	T	TAC
8	chr8:9621639:G:A	0	9621639	A	G
8	chr8:9621967:G:A	0	9621967	A	G
8	chr8:9622089:A:G	0	9622089	G	A
8	chr8:9622266:A:T	0	9622266	T	A
8	chr8:9622357:A:T	0	9622357	T	A
8	chr8:9623598:A:G	0	9623598	G	A
8	chr8:9623901:G:A	0	9623901	A	G
8	chr8:9624177:G:C	0	9624177	C	G
8	chr8:9624654:T:C	0	9624654	C	T
8	chr8:9624947:G:A	0	9624947	A	G
8	chr8:9625007:A:G	0	9625007	G	A
8	chr8:9626421:G:A	0	9626421	A	G
8	chr8:9626616:C:T	0	9626616	T	C
8	chr8:9627184:T:C	0	9627184	C	T
8	chr8:9628351:G:A	0	9628351	A	G
8	chr8:9628389:G:A	0	9628389	A	G
8	chr8:9628953:A:G	0	9628953	G	A
8	chr8:9629829:C:T	0	9629829	T	C
8	chr8:9629960:A:G	0	9629960	G	A
8	chr8:9630054:A:T	0	9630054	T	A
8	chr8:9630303:T:C	0	9630303	C	T
8	chr8:9631101:A:C	0	9631101	C	A
8	chr8:9631519:A:G	0	9631519	G	A
8	chr8:9631731:A:G	0	9631731	G	A
8	chr8:9632839:C:T	0	9632839	T	C
8	chr8:9633092:T:TA	0	9633092	TA	T
8	chr8:9634413:A:G	0	9634413	G	A
8	chr8:9634824:T:C	0	9634824	C	T
8	chr8:9634943:T:C	0	9634943	C	T
8	chr8:9635619:T:C	0	9635619	C	T
8	chr8:9636182:A:C	0	9636182	C	A
8	chr8:9636347:T:C	0	9636347	C	T
8	chr8:9636388:TAGAC:T	0	9636388	T	TAGAC
8	chr8:9636657:T:C	0	9636657	C	T
8	chr8:9637374:G:A	0	9637374	A	G
8	chr8:9638608:T:A	0	9638608	A	T
8	chr8:9638825:A:G	0	9638825	G	A
8	chr8:9638847:A:G	0	9638847	G	A
8	chr8:9640333:A:G	0	9640333	G	A
8	chr8:9645040:C:T	0	9645040	T	C
8	chr8:9645370:G:T	0	9645370	T	G
8	chr8:9646899:C:T	0	9646899	T	C
8	chr8:9647867:G:C	0	9647867	C	G
8	chr8:9648411:T:G	0	9648411	G	T
8	chr8:9648666:C:T	0	9648666	T	C
8	chr8:9649039:A:G	0	9649039	G	A
8	chr8:9650519:A:G	0	9650519	G	A
8	chr8:9650609:T:C	0	9650609	C	T
8	chr8:9650848:T:C	0	9650848	C	T
8	chr8:9651050:CA:C	0	9651050	C	CA
8	chr8:9651369:A:G	0	9651369	G	A
8	chr8:9651894:G:A	0	9651894	A	G
8	chr8:9652077:C:G	0	9652077	G	C
8	chr8:9653320:T:C	0	9653320	C	T
8	chr8:9654144:G:A	0	9654144	A	G
8	chr8:9654199:C:G	0	9654199	G	C
8	chr8:9654599:T:G	0	9654599	G	T
8	chr8:9654960:T:C	0	9654960	C	T
8	chr8:9655251:G:A	0	9655251	A	G
8	chr8:9658568:A:G	0	9658568	G	A
8	chr8:9658861:A:G	0	9658861	G	A
8	chr8:9660468:G:C	0	9660468	C	G
8	chr8:9660914:A:G	0	9660914	G	A
8	chr8:9660983:G:A	0	9660983	A	G
8	chr8:9661613:C:T	0	9661613	T	C
8	chr8:9661849:T:C	0	9661849	C	T
8	chr8:9662460:C:G	0	9662460	G	C
8	chr8:9663811:G:A	0	9663811	A	G
8	chr8:9663835:C:G	0	9663835	G	C
8	chr8:9664501:A:G	0	9664501	G	A
8	chr8:9664773:A:G	0	9664773	G	A
8	chr8:9664987:C:A	0	9664987	A	C
8	chr8:9665407:A:C	0	9665407	C	A
8	chr8:9665876:C:T	0	9665876	T	C
8	chr8:9665957:T:C	0	9665957	C	T
8	chr8:9666146:T:C	0	9666146	C	T
8	chr8:9666623:G:T	0	9666623	T	G
8	chr8:9668039:T:C	0	9668039	C	T
8	chr8:9668835:C:T	0	9668835	T	C
8	chr8:9670197:G:A	0	9670197	A	G
8	chr8:9670353:A:T	0	9670353	T	A
8	chr8:9671324:T:C	0	9671324	C	T
8	chr8:9673147:A:T	0	9673147	T	A
8	chr8:9673164:G:C	0	9673164	C	G
8	chr8:9673620:G:A	0	9673620	A	G
8	chr8:9675628:T:C	0	9675628	C	T
8	chr8:9675837:C:G	0	9675837	G	C
8	chr8:9675889:T:G	0	9675889	G	T
8	chr8:9676882:T:C	0	9676882	C	T
8	chr8:9677546:A:G	0	9677546	G	A
8	chr8:9678262:AT:A	0	9678262	A	AT
8	chr8:9678746:A:C	0	9678746	C	A
8	chr8:9679579:A:G	0	9679579	G	A
8	chr8:9680125:G:A	0	9680125	A	G
8	chr8:9680409:A:G	0	9680409	G	A
8	chr8:9681490:G:A	0	9681490	A	G
8	chr8:9681589:A:G	0	9681589	G	A
8	chr8:9681921:T:G	0	9681921	G	T
8	chr8:9683121:A:G	0	9683121	G	A
8	chr8:9683183:G:A	0	9683183	A	G
8	chr8:9683344:C:G	0	9683344	G	C
8	chr8:9683945:T:C	0	9683945	C	T
8	chr8:9684561:T:G	0	9684561	G	T
8	chr8:9684917:T:C	0	9684917	C	T
8	chr8:9685450:A:C	0	9685450	C	A
8	chr8:9685570:G:A	0	9685570	A	G
8	chr8:9685610:A:G	0	9685610	G	A
8	chr8:9685992:G:A	0	9685992	A	G
8	chr8:9687039:G:C	0	9687039	C	G
8	chr8:9687858:T:C	0	9687858	C	T
8	chr8:9688032:C:T	0	9688032	T	C
8	chr8:9688233:A:G	0	9688233	G	A
8	chr8:9688796:T:C	0	9688796	C	T
8	chr8:9688838:A:C	0	9688838	C	A
8	chr8:9689153:C:T	0	9689153	T	C
8	chr8:9689453:C:T	0	9689453	T	C
8	chr8:9689573:C:A	0	9689573	A	C
8	chr8:9689900:C:A	0	9689900	A	C
8	chr8:9690769:T:G	0	9690769	G	T
8	chr8:9691268:CT:C	0	9691268	C	CT
8	chr8:9691490:A:T	0	9691490	T	A
8	chr8:9694756:T:C	0	9694756	C	T
8	chr8:9695182:G:A	0	9695182	A	G
8	chr8:9695314:A:T	0	9695314	T	A
8	chr8:9696405:A:G	0	9696405	G	A
8	chr8:9696607:G:A	0	9696607	A	G
8	chr8:9696654:G:T	0	9696654	T	G
8	chr8:9697026:A:G	0	9697026	G	A
8	chr8:9697582:A:G	0	9697582	G	A
8	chr8:9697601:C:T	0	9697601	T	C
8	chr8:9698208:C:T	0	9698208	T	C
8	chr8:9698989:T:C	0	9698989	C	T
8	chr8:9698990:G:A	0	9698990	A	G
8	chr8:9699337:G:A	0	9699337	A	G
8	chr8:9701546:T:C	0	9701546	C	T
8	chr8:9701901:G:A	0	9701901	A	G
8	chr8:9702739:AG:A	0	9702739	A	AG
8	chr8:9702839:C:A	0	9702839	A	C
8	chr8:9705608:T:G	0	9705608	G	T
8	chr8:9706975:G:A	0	9706975	A	G
8	chr8:9707090:T:C	0	9707090	C	T
8	chr8:9707649:C:T	0	9707649	T	C
8	chr8:9707801:A:G	0	9707801	G	A
8	chr8:9707882:C:A	0	9707882	A	C
8	chr8:9708056:A:G	0	9708056	G	A
8	chr8:9710190:C:A	0	9710190	A	C
8	chr8:9710431:C:T	0	9710431	T	C
8	chr8:9710493:C:T	0	9710493	T	C
8	chr8:9710859:A:G	0	9710859	G	A
8	chr8:9711594:T:C	0	9711594	C	T
8	chr8:9711599:T:C	0	9711599	C	T
8	chr8:9713509:G:A	0	9713509	A	G
8	chr8:9713935:T:C	0	9713935	C	T
8	chr8:9714750:G:A	0	9714750	A	G
8	chr8:9715169:A:G	0	9715169	G	A
8	chr8:9715774:T:A	0	9715774	A	T
8	chr8:9717809:T:G	0	9717809	G	T
8	chr8:9717935:A:G	0	9717935	G	A
8	chr8:9718013:T:A	0	9718013	A	T
8	chr8:9718215:A:T	0	9718215	T	A
8	chr8:9718621:G:A	0	9718621	A	G
8	chr8:9719377:T:TA	0	9719377	TA	T
8	chr8:9719496:A:T	0	9719496	T	A
8	chr8:9719844:T:C	0	9719844	C	T
8	chr8:9720294:C:A	0	9720294	A	C
8	chr8:9720636:T:C	0	9720636	C	T
8	chr8:9720698:G:T	0	9720698	T	G
8	chr8:9720883:A:G	0	9720883	G	A
8	chr8:9721003:C:T	0	9721003	T	C
8	chr8:9721165:C:T	0	9721165	T	C
8	chr8:9721206:C:T	0	9721206	T	C
8	chr8:9721563:TAGAAGGCTATAGACTAGGAGTC:T	0	9721563	T	TAGAAGGCTATAGACTAGGAGTC
8	chr8:9721634:C:CT	0	9721634	CT	C
8	chr8:9721742:T:C	0	9721742	C	T
8	chr8:9721867:CA:C	0	9721867	C	CA
8	chr8:9722170:A:G	0	9722170	G	A
8	chr8:9722233:A:C	0	9722233	C	A
8	chr8:9722476:T:C	0	9722476	C	T
8	chr8:9722491:A:G	0	9722491	G	A
8	chr8:9722953:CTAAA:C	0	9722953	C	CTAAA
8	chr8:9722983:C:T	0	9722983	T	C
8	chr8:9723202:G:A	0	9723202	A	G
8	chr8:9723273:CT:C	0	9723273	C	CT
8	chr8:9723424:T:C	0	9723424	C	T
8	chr8:9723460:T:C	0	9723460	C	T
8	chr8:9723817:C:T	0	9723817	T	C
8	chr8:9723890:C:T	0	9723890	T	C
8	chr8:9723922:C:G	0	9723922	G	C
8	chr8:9724217:C:T	0	9724217	T	C
8	chr8:9724256:C:T	0	9724256	T	C
8	chr8:9724707:G:T	0	9724707	T	G
8	chr8:9724823:A:T	0	9724823	T	A
8	chr8:9724959:ACT:A	0	9724959	A	ACT
8	chr8:9725193:T:C	0	9725193	C	T
8	chr8:9725220:A:G	0	9725220	G	A
8	chr8:9726074:T:C	0	9726074	C	T
8	chr8:9726117:G:A	0	9726117	A	G
8	chr8:9726362:C:T	0	9726362	T	C
8	chr8:9726940:A:G	0	9726940	G	A
8	chr8:9727339:G:A	0	9727339	A	G
8	chr8:9727415:A:G	0	9727415	G	A
8	chr8:9727686:C:T	0	9727686	T	C
8	chr8:9727973:A:T	0	9727973	T	A
8	chr8:9728552:T:A	0	9728552	A	T
8	chr8:9728699:G:A	0	9728699	A	G
8	chr8:9728973:A:C	0	9728973	C	A
8	chr8:9729819:A:G	0	9729819	G	A
8	chr8:9729902:G:A	0	9729902	A	G
8	chr8:9730064:C:T	0	9730064	T	C
8	chr8:9730164:G:C	0	9730164	C	G
8	chr8:9730293:T:C	0	9730293	C	T
8	chr8:9730344:C:T	0	9730344	T	C
8	chr8:9730381:A:G	0	9730381	G	A
8	chr8:9730384:G:A	0	9730384	A	G
8	chr8:9730602:T:G	0	9730602	G	T
8	chr8:9731384:C:T	0	9731384	T	C
8	chr8:9731433:T:C	0	9731433	C	T
8	chr8:9731655:T:A	0	9731655	A	T
8	chr8:9731906:G:GC	0	9731906	GC	G
8	chr8:9732606:A:T	0	9732606	T	A
8	chr8:9733245:T:A	0	9733245	A	T
8	chr8:9734226:C:A	0	9734226	A	C
8	chr8:9734467:TTACTC:T	0	9734467	T	TTACTC
8	chr8:9735611:T:A	0	9735611	A	T
8	chr8:9735799:C:A	0	9735799	A	C
8	chr8:9735959:G:A	0	9735959	A	G
8	chr8:9736082:TATA:T	0	9736082	T	TATA
8	chr8:9736097:G:A	0	9736097	A	G
8	chr8:9736239:C:G	0	9736239	G	C
8	chr8:9736380:T:C	0	9736380	C	T
8	chr8:9736414:T:C	0	9736414	C	T
8	chr8:9741106:C:T	0	9741106	T	C
8	chr8:9741572:G:A	0	9741572	A	G
8	chr8:9741916:A:G	0	9741916	G	A
8	chr8:9742002:A:G	0	9742002	G	A
8	chr8:9742646:C:T	0	9742646	T	C
8	chr8:9742671:G:A	0	9742671	A	G
8	chr8:9743081:G:T	0	9743081	T	G
8	chr8:9743407:T:C	0	9743407	C	T
8	chr8:9743857:A:G	0	9743857	G	A
8	chr8:9744189:G:T	0	9744189	T	G
8	chr8:9745019:A:G	0	9745019	G	A
8	chr8:9745028:G:A	0	9745028	A	G
8	chr8:9746105:G:A	0	9746105	A	G
8	chr8:9746556:T:G	0	9746556	G	T
8	chr8:9748754:G:A	0	9748754	A	G
8	chr8:9750431:C:T	0	9750431	T	C
8	chr8:9751821:G:A	0	9751821	A	G
8	chr8:9752220:G:A	0	9752220	A	G
8	chr8:9753028:C:T	0	9753028	T	C
8	chr8:9753161:A:G	0	9753161	G	A
8	chr8:9753960:C:T	0	9753960	T	C
8	chr8:9754499:T:C	0	9754499	C	T
8	chr8:9754903:C:G	0	9754903	G	C
8	chr8:9755372:T:C	0	9755372	C	T
8	chr8:9756044:G:A	0	9756044	A	G
8	chr8:9757960:A:G	0	9757960	G	A
8	chr8:9758372:TC:T	0	9758372	T	TC
8	chr8:9758468:G:A	0	9758468	A	G
8	chr8:9758512:A:G	0	9758512	G	A
8	chr8:9758693:C:T	0	9758693	T	C
8	chr8:9758741:A:G	0	9758741	G	A
8	chr8:9758870:G:A	0	9758870	A	G
8	chr8:9759043:C:A	0	9759043	A	C
8	chr8:9759682:A:C	0	9759682	C	A
8	chr8:9760451:G:T	0	9760451	T	G
8	chr8:9760456:T:G	0	9760456	G	T
8	chr8:9760510:T:C	0	9760510	C	T
8	chr8:9761838:C:G	0	9761838	G	C
8	chr8:9762031:A:G	0	9762031	G	A
8	chr8:9762399:T:A	0	9762399	A	T
8	chr8:9762849:A:G	0	9762849	G	A
8	chr8:9763872:A:G	0	9763872	G	A
8	chr8:9765049:G:A	0	9765049	A	G
8	chr8:9767677:C:T	0	9767677	T	C
8	chr8:9770281:A:G	0	9770281	G	A
8	chr8:9772635:A:C	0	9772635	C	A
8	chr8:9772943:C:G	0	9772943	G	C
8	chr8:9773655:C:G	0	9773655	G	C
8	chr8:9777364:T:C	0	9777364	C	T
8	chr8:9780638:T:C	0	9780638	C	T
8	chr8:9780798:C:T	0	9780798	T	C
8	chr8:9783524:A:G	0	9783524	G	A
8	chr8:9786023:A:G	0	9786023	G	A
8	chr8:9787446:AGT:A	0	9787446	A	AGT
8	chr8:9787466:G:T	0	9787466	T	G
8	chr8:9788771:C:G	0	9788771	G	C
8	chr8:9788802:G:A	0	9788802	A	G
8	chr8:9788840:G:A	0	9788840	A	G
8	chr8:9789193:A:T	0	9789193	T	A
8	chr8:9790093:C:T	0	9790093	T	C
8	chr8:9790286:A:G	0	9790286	G	A
8	chr8:9790358:C:T	0	9790358	T	C
8	chr8:9790807:G:T	0	9790807	T	G
8	chr8:9791011:T:G	0	9791011	G	T
8	chr8:9791023:G:A	0	9791023	A	G
8	chr8:9792095:C:T	0	9792095	T	C
8	chr8:9792259:C:T	0	9792259	T	C
8	chr8:9792339:G:C	0	9792339	C	G
8	chr8:9792891:T:C	0	9792891	C	T
8	chr8:9793490:G:A	0	9793490	A	G
8	chr8:9793586:G:C	0	9793586	C	G
8	chr8:9794301:T:C	0	9794301	C	T
8	chr8:9794568:TG:T	0	9794568	T	TG
8	chr8:9795777:G:A	0	9795777	A	G
8	chr8:9795992:A:C	0	9795992	C	A
8	chr8:9796663:A:C	0	9796663	C	A
8	chr8:9796675:A:C	0	9796675	C	A
8	chr8:9797531:C:T	0	9797531	T	C
8	chr8:9797708:T:A	0	9797708	A	T
8	chr8:9797848:T:C	0	9797848	C	T
8	chr8:9797913:ATATCTAAGGAAAGATGCTACTCCTAATATCACAGTGGGTG:A	0	9797913	A	ATATCTAAGGAAAGATGCTACTCCTAATATCACAGTGGGTG
8	chr8:9798102:T:C	0	9798102	C	T
8	chr8:9798220:A:G	0	9798220	G	A
8	chr8:9798251:A:G	0	9798251	G	A
8	chr8:9798405:C:A	0	9798405	A	C
8	chr8:9798406:T:A	0	9798406	A	T
8	chr8:9798549:T:G	0	9798549	G	T
8	chr8:9798780:T:C	0	9798780	C	T
8	chr8:9798836:AG:A	0	9798836	A	AG
8	chr8:9798935:G:A	0	9798935	A	G
8	chr8:9798995:T:C	0	9798995	C	T
8	chr8:9799416:A:T	0	9799416	T	A
8	chr8:9800491:C:G	0	9800491	G	C
8	chr8:9800792:C:T	0	9800792	T	C
8	chr8:9801836:T:C	0	9801836	C	T
8	chr8:9802031:T:A	0	9802031	A	T
8	chr8:9802064:A:G	0	9802064	G	A
8	chr8:9802425:T:A	0	9802425	A	T
8	chr8:9802534:T:C	0	9802534	C	T
8	chr8:9802548:G:C	0	9802548	C	G
8	chr8:9802688:G:A	0	9802688	A	G
8	chr8:9802853:A:G	0	9802853	G	A
8	chr8:9802890:G:A	0	9802890	A	G
8	chr8:9803431:G:A	0	9803431	A	G
8	chr8:9803692:G:A	0	9803692	A	G
8	chr8:9804142:G:A	0	9804142	A	G
8	chr8:9804588:A:T	0	9804588	T	A
8	chr8:9804620:C:T	0	9804620	T	C
8	chr8:9805463:C:T	0	9805463	T	C
8	chr8:9805667:T:G	0	9805667	G	T
8	chr8:9805726:T:G	0	9805726	G	T
8	chr8:9805943:A:C	0	9805943	C	A
8	chr8:9806357:A:G	0	9806357	G	A
8	chr8:9806798:T:C	0	9806798	C	T
8	chr8:9807273:C:G	0	9807273	G	C
8	chr8:9807564:A:C	0	9807564	C	A
8	chr8:9807875:T:C	0	9807875	C	T
8	chr8:9808445:G:C	0	9808445	C	G
8	chr8:9808485:A:C	0	9808485	C	A
8	chr8:9808518:T:G	0	9808518	G	T
8	chr8:9809187:C:T	0	9809187	T	C
8	chr8:9810404:G:C	0	9810404	C	G
8	chr8:9811722:G:A	0	9811722	A	G
8	chr8:9811743:G:T	0	9811743	T	G
8	chr8:9811825:T:C	0	9811825	C	T
8	chr8:9812265:G:A	0	9812265	A	G
8	chr8:9812323:C:T	0	9812323	T	C
8	chr8:9812375:T:C	0	9812375	C	T
8	chr8:9813196:G:A	0	9813196	A	G
8	chr8:9814375:G:A	0	9814375	A	G
8	chr8:9815044:A:C	0	9815044	C	A
8	chr8:9815091:T:C	0	9815091	C	T
8	chr8:9815092:G:A	0	9815092	A	G
8	chr8:9815436:T:C	0	9815436	C	T
8	chr8:9815642:T:C	0	9815642	C	T
8	chr8:9815799:G:C	0	9815799	C	G
8	chr8:9816101:A:G	0	9816101	G	A
8	chr8:9816188:C:T	0	9816188	T	C
8	chr8:9816360:G:T	0	9816360	T	G
8	chr8:9816671:C:A	0	9816671	A	C
8	chr8:9817323:A:G	0	9817323	G	A
8	chr8:9817943:C:T	0	9817943	T	C
8	chr8:9817973:C:T	0	9817973	T	C
8	chr8:9819026:G:A	0	9819026	A	G
8	chr8:9819183:A:C	0	9819183	C	A
8	chr8:9819816:G:T	0	9819816	T	G
8	chr8:9819900:A:G	0	9819900	G	A
8	chr8:9820182:T:C	0	9820182	C	T
8	chr8:9820288:A:G	0	9820288	G	A
8	chr8:9820442:A:T	0	9820442	T	A
8	chr8:9821083:A:G	0	9821083	G	A
8	chr8:9821415:T:C	0	9821415	C	T
8	chr8:9821438:C:T	0	9821438	T	C
8	chr8:9821642:A:C	0	9821642	C	A
8	chr8:9822182:G:T	0	9822182	T	G
8	chr8:9822249:C:T	0	9822249	T	C
8	chr8:9822416:A:G	0	9822416	G	A
8	chr8:9822679:C:T	0	9822679	T	C
8	chr8:9822680:C:T	0	9822680	T	C
8	chr8:9822713:T:G	0	9822713	G	T
8	chr8:9822890:T:C	0	9822890	C	T
8	chr8:9823468:C:T	0	9823468	T	C
8	chr8:9823892:C:G	0	9823892	G	C
8	chr8:9823930:A:G	0	9823930	G	A
8	chr8:9824301:G:A	0	9824301	A	G
8	chr8:9824809:T:C	0	9824809	C	T
8	chr8:9825043:G:A	0	9825043	A	G
8	chr8:9825235:A:G	0	9825235	G	A
8	chr8:9825365:A:G	0	9825365	G	A
8	chr8:9825538:G:A	0	9825538	A	G
8	chr8:9825603:G:A	0	9825603	A	G
8	chr8:9825787:G:A	0	9825787	A	G
8	chr8:9826075:T:A	0	9826075	A	T
8	chr8:9826264:T:A	0	9826264	A	T
8	chr8:9826651:C:T	0	9826651	T	C
8	chr8:9827022:T:G	0	9827022	G	T
8	chr8:9827085:G:T	0	9827085	T	G
8	chr8:9827103:G:A	0	9827103	A	G
8	chr8:9827297:A:G	0	9827297	G	A
8	chr8:9827415:C:T	0	9827415	T	C
8	chr8:9827490:C:G	0	9827490	G	C
8	chr8:9827647:A:G	0	9827647	G	A
8	chr8:9827818:A:G	0	9827818	G	A
8	chr8:9827977:C:A	0	9827977	A	C
8	chr8:9828024:G:C	0	9828024	C	G
8	chr8:9828210:A:G	0	9828210	G	A
8	chr8:9829022:G:A	0	9829022	A	G
8	chr8:9829169:G:T	0	9829169	T	G
8	chr8:9830043:G:C	0	9830043	C	G
8	chr8:9830165:C:A	0	9830165	A	C
8	chr8:9830196:C:G	0	9830196	G	C
8	chr8:9830205:G:A	0	9830205	A	G
8	chr8:9831756:G:C	0	9831756	C	G
8	chr8:9831991:T:C	0	9831991	C	T
8	chr8:9832132:G:A	0	9832132	A	G
8	chr8:9832536:G:A	0	9832536	A	G
8	chr8:9832748:C:T	0	9832748	T	C
8	chr8:9832850:T:C	0	9832850	C	T
8	chr8:9832910:G:A	0	9832910	A	G
8	chr8:9833203:C:G	0	9833203	G	C
8	chr8:9833281:A:AG	0	9833281	AG	A
8	chr8:9833858:C:T	0	9833858	T	C
8	chr8:9834394:G:C	0	9834394	C	G
8	chr8:9834748:C:A	0	9834748	A	C
8	chr8:9834836:C:T	0	9834836	T	C
8	chr8:9835031:C:A	0	9835031	A	C
8	chr8:9835303:A:C	0	9835303	C	A
8	chr8:9835332:A:G	0	9835332	G	A
8	chr8:9835403:C:T	0	9835403	T	C
8	chr8:9836046:T:A	0	9836046	A	T
8	chr8:9838232:A:C	0	9838232	C	A
8	chr8:9839854:TAA:T	0	9839854	T	TAA
8	chr8:9840188:G:A	0	9840188	A	G
8	chr8:9841208:C:G	0	9841208	G	C
8	chr8:9842256:T:C	0	9842256	C	T
8	chr8:9842718:T:C	0	9842718	C	T
8	chr8:9843634:C:T	0	9843634	T	C
8	chr8:9844147:G:A	0	9844147	A	G
8	chr8:9844333:A:C	0	9844333	C	A
8	chr8:9844545:G:A	0	9844545	A	G
8	chr8:9844750:C:T	0	9844750	T	C
8	chr8:9845244:C:G	0	9845244	G	C
8	chr8:9845312:C:G	0	9845312	G	C
8	chr8:9845466:TAA:T	0	9845466	T	TAA
8	chr8:9845664:G:A	0	9845664	A	G
8	chr8:9845960:A:G	0	9845960	G	A
8	chr8:9846285:G:A	0	9846285	A	G
8	chr8:9846688:A:G	0	9846688	G	A
8	chr8:9847253:C:T	0	9847253	T	C
8	chr8:9847828:A:T	0	9847828	T	A
8	chr8:9847927:T:G	0	9847927	G	T
8	chr8:9848882:A:G	0	9848882	G	A
8	chr8:9849555:C:T	0	9849555	T	C
8	chr8:9852085:C:G	0	9852085	G	C
8	chr8:9852304:C:A	0	9852304	A	C
8	chr8:9852333:T:A	0	9852333	A	T
8	chr8:9852928:T:C	0	9852928	C	T
8	chr8:9852941:G:A	0	9852941	A	G
8	chr8:9853312:G:A	0	9853312	A	G
8	chr8:9853433:A:G	0	9853433	G	A
8	chr8:9854826:A:C	0	9854826	C	A
8	chr8:9855312:C:T	0	9855312	T	C
8	chr8:9856205:G:T	0	9856205	T	G
8	chr8:9856743:T:C	0	9856743	C	T
8	chr8:9860787:C:A	0	9860787	A	C
8	chr8:9861237:T:A	0	9861237	A	T
8	chr8:9862317:C:T	0	9862317	T	C
8	chr8:9862474:C:A	0	9862474	A	C
8	chr8:9865444:C:T	0	9865444	T	C
8	chr8:9865536:A:T	0	9865536	T	A
8	chr8:9865896:A:G	0	9865896	G	A
8	chr8:9866454:T:A	0	9866454	A	T
8	chr8:9866625:C:A	0	9866625	A	C
8	chr8:9866629:CA:C	0	9866629	C	CA
8	chr8:9868203:A:G	0	9868203	G	A
8	chr8:9868440:C:T	0	9868440	T	C
8	chr8:9868475:C:A	0	9868475	A	C
8	chr8:9869888:G:C	0	9869888	C	G
8	chr8:9870332:T:C	0	9870332	C	T
8	chr8:9871299:T:A	0	9871299	A	T
8	chr8:9871951:A:T	0	9871951	T	A
8	chr8:9872429:G:A	0	9872429	A	G
8	chr8:9872743:A:C	0	9872743	C	A
8	chr8:9873153:G:A	0	9873153	A	G
8	chr8:9873264:G:A	0	9873264	A	G
8	chr8:9873324:G:A	0	9873324	A	G
8	chr8:9873771:C:A	0	9873771	A	C
8	chr8:9873806:T:A	0	9873806	A	T
8	chr8:9873823:A:C	0	9873823	C	A
8	chr8:9873960:T:C	0	9873960	C	T
8	chr8:9874033:C:T	0	9874033	T	C
8	chr8:9874150:C:T	0	9874150	T	C
8	chr8:9874195:G:T	0	9874195	T	G
8	chr8:9874240:C:T	0	9874240	T	C
8	chr8:9874384:A:G	0	9874384	G	A
8	chr8:9874463:G:A	0	9874463	A	G
8	chr8:9874553:G:A	0	9874553	A	G
8	chr8:9874937:C:T	0	9874937	T	C
8	chr8:9876158:C:T	0	9876158	T	C
8	chr8:9876774:G:A	0	9876774	A	G
8	chr8:9876907:G:A	0	9876907	A	G
8	chr8:9877095:A:G	0	9877095	G	A
8	chr8:9877365:C:T	0	9877365	T	C
8	chr8:9877601:G:A	0	9877601	A	G
8	chr8:9877794:G:C	0	9877794	C	G
8	chr8:9877962:A:G	0	9877962	G	A
8	chr8:9878029:G:C	0	9878029	C	G
8	chr8:9878119:G:A	0	9878119	A	G
8	chr8:9878244:A:G	0	9878244	G	A
8	chr8:9878268:A:C	0	9878268	C	A
8	chr8:9878375:T:C	0	9878375	C	T
8	chr8:9878426:A:C	0	9878426	C	A
8	chr8:9878460:A:G	0	9878460	G	A
8	chr8:9878621:C:T	0	9878621	T	C
8	chr8:9878849:G:A	0	9878849	A	G
8	chr8:9878852:T:C	0	9878852	C	T
8	chr8:9878997:G:A	0	9878997	A	G
8	chr8:9879158:C:T	0	9879158	T	C
8	chr8:9879401:G:C	0	9879401	C	G
8	chr8:9879521:T:C	0	9879521	C	T
8	chr8:9879617:C:T	0	9879617	T	C
8	chr8:9879635:A:G	0	9879635	G	A
8	chr8:9879767:T:C	0	9879767	C	T
8	chr8:9880064:C:A	0	9880064	A	C
8	chr8:9880170:A:G	0	9880170	G	A
8	chr8:9880223:C:G	0	9880223	G	C
8	chr8:9880431:C:T	0	9880431	T	C
8	chr8:9880545:G:C	0	9880545	C	G
8	chr8:9880561:C:A	0	9880561	A	C
8	chr8:9880611:A:G	0	9880611	G	A
8	chr8:9880662:G:A	0	9880662	A	G
8	chr8:9880698:C:T	0	9880698	T	C
8	chr8:9880824:T:C	0	9880824	C	T
8	chr8:9880933:A:G	0	9880933	G	A
8	chr8:9880993:G:A	0	9880993	A	G
8	chr8:9881037:T:G	0	9881037	G	T
8	chr8:9881051:G:C	0	9881051	C	G
8	chr8:9881112:A:G	0	9881112	G	A
8	chr8:9881188:T:G	0	9881188	G	T
8	chr8:9881276:A:G	0	9881276	G	A
8	chr8:9881332:T:C	0	9881332	C	T
8	chr8:9881368:A:G	0	9881368	G	A
8	chr8:9882102:C:T	0	9882102	T	C
8	chr8:9882199:C:T	0	9882199	T	C
8	chr8:9882343:A:G	0	9882343	G	A
8	chr8:9882354:T:C	0	9882354	C	T
8	chr8:9882511:A:G	0	9882511	G	A
8	chr8:9882642:T:C	0	9882642	C	T
8	chr8:9882779:T:C	0	9882779	C	T
8	chr8:9882848:G:C	0	9882848	C	G
8	chr8:9883126:T:C	0	9883126	C	T
8	chr8:9883396:G:T	0	9883396	T	G
8	chr8:9883525:G:A	0	9883525	A	G
8	chr8:9883661:G:A	0	9883661	A	G
8	chr8:9883675:G:C	0	9883675	C	G
8	chr8:9884072:A:G	0	9884072	G	A
8	chr8:9884255:AG:A	0	9884255	A	AG
8	chr8:9884632:T:C	0	9884632	C	T
8	chr8:9885331:C:T	0	9885331	T	C
8	chr8:9886018:T:A	0	9886018	A	T
8	chr8:9886289:A:T	0	9886289	T	A
8	chr8:9886576:T:A	0	9886576	A	T
8	chr8:9887073:C:T	0	9887073	T	C
8	chr8:9887140:A:G	0	9887140	G	A
8	chr8:9887773:T:C	0	9887773	C	T
8	chr8:9888288:G:A	0	9888288	A	G
8	chr8:9889546:T:C	0	9889546	C	T
8	chr8:9889928:A:G	0	9889928	G	A
8	chr8:9893362:G:A	0	9893362	A	G
8	chr8:9893612:A:G	0	9893612	G	A
8	chr8:9894026:AT:A	0	9894026	A	AT
8	chr8:9894279:C:G	0	9894279	G	C
8	chr8:9895026:T:C	0	9895026	C	T
8	chr8:9895212:T:C	0	9895212	C	T
8	chr8:9895455:C:G	0	9895455	G	C
8	chr8:9898939:G:T	0	9898939	T	G
8	chr8:9902910:A:G	0	9902910	G	A
8	chr8:9903189:G:C	0	9903189	C	G
8	chr8:9906399:G:C	0	9906399	C	G
8	chr8:9908378:G:A	0	9908378	A	G
8	chr8:9909996:A:G	0	9909996	G	A
8	chr8:9911135:T:C	0	9911135	C	T
8	chr8:9911180:G:T	0	9911180	T	G
8	chr8:9912033:A:G	0	9912033	G	A
8	chr8:9912063:G:A	0	9912063	A	G
8	chr8:9912359:T:C	0	9912359	C	T
8	chr8:9912776:G:T	0	9912776	T	G
8	chr8:9915130:GA:G	0	9915130	G	GA
8	chr8:9915853:G:A	0	9915853	A	G
8	chr8:9916748:C:A	0	9916748	A	C
8	chr8:9917353:A:G	0	9917353	G	A
8	chr8:9917354:C:T	0	9917354	T	C
8	chr8:9918006:T:C	0	9918006	C	T
8	chr8:9918584:G:C	0	9918584	C	G
8	chr8:9919309:A:G	0	9919309	G	A
8	chr8:9919657:G:C	0	9919657	C	G
8	chr8:9920045:C:T	0	9920045	T	C
8	chr8:9920065:T:C	0	9920065	C	T
8	chr8:9920199:A:T	0	9920199	T	A
8	chr8:9920363:T:A	0	9920363	A	T
8	chr8:9920370:A:T	0	9920370	T	A
8	chr8:9920679:A:G	0	9920679	G	A
8	chr8:9921161:C:T	0	9921161	T	C
8	chr8:9921819:G:A	0	9921819	A	G
8	chr8:9921841:T:C	0	9921841	C	T
8	chr8:9922283:T:C	0	9922283	C	T
8	chr8:9923752:A:C	0	9923752	C	A
8	chr8:9925883:T:C	0	9925883	C	T
8	chr8:9926279:T:C	0	9926279	C	T
8	chr8:9926864:TC:T	0	9926864	T	TC
8	chr8:9927715:C:A	0	9927715	A	C
8	chr8:9927993:G:A	0	9927993	A	G
8	chr8:9928070:A:G	0	9928070	G	A
8	chr8:9928507:A:G	0	9928507	G	A
8	chr8:9928751:A:G	0	9928751	G	A
8	chr8:9928845:A:G	0	9928845	G	A
8	chr8:9930298:T:C	0	9930298	C	T
8	chr8:9930671:G:A	0	9930671	A	G
8	chr8:9931072:A:G	0	9931072	G	A
8	chr8:9931610:C:A	0	9931610	A	C
8	chr8:9932183:A:G	0	9932183	G	A
8	chr8:9932997:T:C	0	9932997	C	T
8	chr8:9933039:T:A	0	9933039	A	T
8	chr8:9933633:G:A	0	9933633	A	G
8	chr8:9933825:T:C	0	9933825	C	T
8	chr8:9935611:A:T	0	9935611	T	A
8	chr8:9936091:A:C	0	9936091	C	A
8	chr8:9936228:G:A	0	9936228	A	G
8	chr8:9936525:T:C	0	9936525	C	T
8	chr8:9936583:G:T	0	9936583	T	G
8	chr8:9936593:A:G	0	9936593	G	A
8	chr8:9936859:T:C	0	9936859	C	T
8	chr8:9937064:T:A	0	9937064	A	T
8	chr8:9937106:TG:T	0	9937106	T	TG
8	chr8:9937398:G:A	0	9937398	A	G
8	chr8:9937508:G:GA	0	9937508	GA	G
8	chr8:9937714:G:C	0	9937714	C	G
8	chr8:9937753:C:T	0	9937753	T	C
8	chr8:9937760:G:A	0	9937760	A	G
8	chr8:9937882:G:A	0	9937882	A	G
8	chr8:9938044:T:A	0	9938044	A	T
8	chr8:9938046:C:A	0	9938046	A	C
8	chr8:9938047:TGG:T	0	9938047	T	TGG
8	chr8:9938098:C:T	0	9938098	T	C
8	chr8:9938105:C:T	0	9938105	T	C
8	chr8:9938679:T:C	0	9938679	C	T
8	chr8:9938811:C:T	0	9938811	T	C
8	chr8:9938830:G:A	0	9938830	A	G
8	chr8:9938864:G:C	0	9938864	C	G
8	chr8:9939120:G:A	0	9939120	A	G
8	chr8:9941666:C:T	0	9941666	T	C
8	chr8:9942259:C:T	0	9942259	T	C
8	chr8:9942443:G:C	0	9942443	C	G
8	chr8:9942505:G:A	0	9942505	A	G
8	chr8:9942643:G:A	0	9942643	A	G
8	chr8:9943404:A:G	0	9943404	G	A
8	chr8:9943486:C:T	0	9943486	T	C
8	chr8:9943733:A:T	0	9943733	T	A
8	chr8:9944668:G:A	0	9944668	A	G
8	chr8:9945616:T:C	0	9945616	C	T
8	chr8:9946202:T:C	0	9946202	C	T
8	chr8:9946565:C:G	0	9946565	G	C
8	chr8:9946675:C:G	0	9946675	G	C
8	chr8:9946782:G:T	0	9946782	T	G
8	chr8:9948185:T:C	0	9948185	C	T
8	chr8:9948483:T:G	0	9948483	G	T
8	chr8:9948982:T:C	0	9948982	C	T
8	chr8:9949512:T:C	0	9949512	C	T
8	chr8:9950764:A:G	0	9950764	G	A
8	chr8:9950826:C:T	0	9950826	T	C
8	chr8:9951532:G:A	0	9951532	A	G
8	chr8:9952198:A:G	0	9952198	G	A
8	chr8:9952212:C:T	0	9952212	T	C
8	chr8:9953945:A:G	0	9953945	G	A
8	chr8:9954255:T:C	0	9954255	C	T
8	chr8:9954952:C:T	0	9954952	T	C
8	chr8:9955726:C:T	0	9955726	T	C
8	chr8:9955884:T:G	0	9955884	G	T
8	chr8:9956045:G:A	0	9956045	A	G
8	chr8:9956901:A:G	0	9956901	G	A
8	chr8:9956976:T:C	0	9956976	C	T
8	chr8:9958517:A:C	0	9958517	C	A
8	chr8:9958792:T:C	0	9958792	C	T
8	chr8:9958840:C:T	0	9958840	T	C
8	chr8:9959671:G:A	0	9959671	A	G
8	chr8:9959843:G:A	0	9959843	A	G
8	chr8:9959876:T:C	0	9959876	C	T
8	chr8:9959910:G:A	0	9959910	A	G
8	chr8:9959978:A:T	0	9959978	T	A
8	chr8:9959990:G:A	0	9959990	A	G
8	chr8:9960174:A:T	0	9960174	T	A
8	chr8:9960404:C:G	0	9960404	G	C
8	chr8:9960421:T:G	0	9960421	G	T
8	chr8:9960555:C:T	0	9960555	T	C
8	chr8:9960585:A:T	0	9960585	T	A
8	chr8:9961362:G:A	0	9961362	A	G
8	chr8:9961502:G:C	0	9961502	C	G
8	chr8:9961663:A:G	0	9961663	G	A
8	chr8:9962380:T:C	0	9962380	C	T
8	chr8:9962783:C:A	0	9962783	A	C
8	chr8:9963514:G:T	0	9963514	T	G
8	chr8:9964164:G:A	0	9964164	A	G
8	chr8:9964770:C:G	0	9964770	G	C
8	chr8:9964786:A:G	0	9964786	G	A
8	chr8:9964813:A:G	0	9964813	G	A
8	chr8:9965676:G:A	0	9965676	A	G
8	chr8:9965863:C:T	0	9965863	T	C
8	chr8:9965983:C:T	0	9965983	T	C
8	chr8:9966337:A:C	0	9966337	C	A
8	chr8:9966600:G:T	0	9966600	T	G
8	chr8:9966734:T:C	0	9966734	C	T
8	chr8:9967644:G:A	0	9967644	A	G
8	chr8:9969119:CTCAAGCAA:C	0	9969119	C	CTCAAGCAA
8	chr8:9970104:G:A	0	9970104	A	G
8	chr8:9971536:C:G	0	9971536	G	C
8	chr8:9974154:C:T	0	9974154	T	C
8	chr8:9976169:C:G	0	9976169	G	C
8	chr8:9976202:A:G	0	9976202	G	A
8	chr8:9976717:C:T	0	9976717	T	C
8	chr8:9976971:G:A	0	9976971	A	G
8	chr8:9977174:A:G	0	9977174	G	A
8	chr8:9978005:T:C	0	9978005	C	T
8	chr8:9979308:G:A	0	9979308	A	G
8	chr8:9979975:T:A	0	9979975	A	T
8	chr8:9980590:T:C	0	9980590	C	T
8	chr8:9981426:C:T	0	9981426	T	C
8	chr8:9981537:G:C	0	9981537	C	G
8	chr8:9982007:C:T	0	9982007	T	C
8	chr8:9982917:C:G	0	9982917	G	C
8	chr8:9984940:C:T	0	9984940	T	C
8	chr8:9985826:G:A	0	9985826	A	G
8	chr8:9986050:G:T	0	9986050	T	G
8	chr8:9987014:C:T	0	9987014	T	C
8	chr8:9988356:T:G	0	9988356	G	T
8	chr8:9990055:A:C	0	9990055	C	A
8	chr8:9990096:G:A	0	9990096	A	G
8	chr8:9990265:C:T	0	9990265	T	C
8	chr8:9991011:C:A	0	9991011	A	C
8	chr8:9991107:G:A	0	9991107	A	G
8	chr8:9991798:C:T	0	9991798	T	C
8	chr8:9991916:G:A	0	9991916	A	G
8	chr8:9995176:T:C	0	9995176	C	T
8	chr8:9995315:T:C	0	9995315	C	T
8	chr8:9995351:G:A	0	9995351	A	G
8	chr8:9995397:T:C	0	9995397	C	T
8	chr8:9996343:C:T	0	9996343	T	C
8	chr8:10000238:C:A	0	10000238	A	C
8	chr8:10002170:TCTA:T	0	10002170	T	TCTA
8	chr8:10002403:T:C	0	10002403	C	T
8	chr8:10002570:G:C	0	10002570	C	G
8	chr8:10005531:A:AT	0	10005531	AT	A
8	chr8:10005813:T:A	0	10005813	A	T
8	chr8:10006383:A:T	0	10006383	T	A
8	chr8:10006718:A:G	0	10006718	G	A
8	chr8:10006835:A:G	0	10006835	G	A
8	chr8:10007470:T:G	0	10007470	G	T
8	chr8:10008078:G:A	0	10008078	A	G
8	chr8:10008082:A:T	0	10008082	T	A
8	chr8:10008768:G:A	0	10008768	A	G
8	chr8:10008795:A:C	0	10008795	C	A
8	chr8:10008829:C:G	0	10008829	G	C
8	chr8:10009116:C:A	0	10009116	A	C
8	chr8:10010033:A:G	0	10010033	G	A
8	chr8:10010467:C:T	0	10010467	T	C
8	chr8:10010654:A:G	0	10010654	G	A
8	chr8:10012627:T:A	0	10012627	A	T
8	chr8:10013343:T:C	0	10013343	C	T
8	chr8:10014461:G:A	0	10014461	A	G
8	chr8:10015300:C:T	0	10015300	T	C
8	chr8:10017024:A:G	0	10017024	G	A
8	chr8:10017694:T:C	0	10017694	C	T
8	chr8:10017711:G:C	0	10017711	C	G
8	chr8:10017934:G:A	0	10017934	A	G
8	chr8:10018567:A:G	0	10018567	G	A
8	chr8:10018591:C:T	0	10018591	T	C
8	chr8:10020476:G:A	0	10020476	A	G
8	chr8:10020831:T:C	0	10020831	C	T
8	chr8:10021903:G:A	0	10021903	A	G
8	chr8:10022984:A:C	0	10022984	C	A
8	chr8:10023499:T:C	0	10023499	C	T
8	chr8:10024007:AT:A	0	10024007	A	AT
8	chr8:10024018:T:G	0	10024018	G	T
8	chr8:10024279:C:T	0	10024279	T	C
8	chr8:10025257:A:G	0	10025257	G	A
8	chr8:10025642:T:C	0	10025642	C	T
8	chr8:10026413:C:T	0	10026413	T	C
8	chr8:10026500:A:T	0	10026500	T	A
8	chr8:10027313:C:G	0	10027313	G	C
8	chr8:10027367:C:T	0	10027367	T	C
8	chr8:10027399:G:A	0	10027399	A	G
8	chr8:10027635:T:TC	0	10027635	TC	T
8	chr8:10029293:G:A	0	10029293	A	G
8	chr8:10029371:A:C	0	10029371	C	A
8	chr8:10029501:AC:A	0	10029501	A	AC
8	chr8:10029741:A:G	0	10029741	G	A
8	chr8:10029814:G:A	0	10029814	A	G
8	chr8:10030287:G:C	0	10030287	C	G
8	chr8:10030338:T:C	0	10030338	C	T
8	chr8:10030345:T:C	0	10030345	C	T
8	chr8:10030442:G:A	0	10030442	A	G
8	chr8:10031463:C:A	0	10031463	A	C
8	chr8:10031568:G:A	0	10031568	A	G
8	chr8:10031660:G:A	0	10031660	A	G
8	chr8:10031890:C:T	0	10031890	T	C
8	chr8:10031990:C:T	0	10031990	T	C
8	chr8:10033678:T:C	0	10033678	C	T
8	chr8:10034025:A:T	0	10034025	T	A
8	chr8:10034273:T:A	0	10034273	A	T
8	chr8:10034476:G:A	0	10034476	A	G
8	chr8:10034922:T:C	0	10034922	C	T
8	chr8:10035058:A:G	0	10035058	G	A
8	chr8:10035180:A:T	0	10035180	T	A
8	chr8:10035265:C:T	0	10035265	T	C
8	chr8:10036043:T:C	0	10036043	C	T
8	chr8:10036266:C:G	0	10036266	G	C
8	chr8:10036615:T:C	0	10036615	C	T
8	chr8:10036623:G:T	0	10036623	T	G
8	chr8:10036869:C:A	0	10036869	A	C
8	chr8:10036930:G:T	0	10036930	T	G
8	chr8:10037432:T:C	0	10037432	C	T
8	chr8:10037720:C:A	0	10037720	A	C
8	chr8:10038301:G:T	0	10038301	T	G
8	chr8:10038318:G:T	0	10038318	T	G
8	chr8:10038509:A:G	0	10038509	G	A
8	chr8:10038990:T:C	0	10038990	C	T
8	chr8:10039531:T:C	0	10039531	C	T
8	chr8:10039834:T:C	0	10039834	C	T
8	chr8:10039998:G:A	0	10039998	A	G
8	chr8:10040853:C:T	0	10040853	T	C
8	chr8:10041400:G:A	0	10041400	A	G
8	chr8:10041745:C:T	0	10041745	T	C
8	chr8:10042659:A:G	0	10042659	G	A
8	chr8:10044688:A:G	0	10044688	G	A
8	chr8:10047203:C:T	0	10047203	T	C
8	chr8:10047672:C:T	0	10047672	T	C
8	chr8:10049846:G:A	0	10049846	A	G
8	chr8:10052719:CAATG:C	0	10052719	C	CAATG
8	chr8:10052842:C:T	0	10052842	T	C
8	chr8:10053838:A:C	0	10053838	C	A
8	chr8:10054107:C:T	0	10054107	T	C
8	chr8:10055672:C:T	0	10055672	T	C
8	chr8:10055895:C:T	0	10055895	T	C
8	chr8:10056262:G:A	0	10056262	A	G
8	chr8:10056303:C:G	0	10056303	G	C
8	chr8:10056332:T:C	0	10056332	C	T
8	chr8:10056467:C:T	0	10056467	T	C
8	chr8:10057770:C:T	0	10057770	T	C
8	chr8:10059420:A:G	0	10059420	G	A
8	chr8:10059467:T:G	0	10059467	G	T
8	chr8:10060352:G:A	0	10060352	A	G
8	chr8:10060422:A:T	0	10060422	T	A
8	chr8:10060873:A:G	0	10060873	G	A
8	chr8:10061106:A:T	0	10061106	T	A
8	chr8:10061718:A:G	0	10061718	G	A
8	chr8:10061759:C:T	0	10061759	T	C
8	chr8:10061854:A:AC	0	10061854	AC	A
8	chr8:10061976:G:C	0	10061976	C	G
8	chr8:10062056:G:A	0	10062056	A	G
8	chr8:10062582:A:G	0	10062582	G	A
8	chr8:10062979:T:C	0	10062979	C	T
8	chr8:10063246:T:C	0	10063246	C	T
8	chr8:10063355:A:G	0	10063355	G	A
8	chr8:10064680:C:T	0	10064680	T	C
8	chr8:10065865:C:G	0	10065865	G	C
8	chr8:10066046:A:G	0	10066046	G	A
8	chr8:10066193:G:T	0	10066193	T	G
8	chr8:10066392:A:G	0	10066392	G	A
8	chr8:10067754:C:T	0	10067754	T	C
8	chr8:10069417:C:T	0	10069417	T	C
8	chr8:10069593:A:T	0	10069593	T	A
8	chr8:10070443:G:T	0	10070443	T	G
8	chr8:10070570:T:G	0	10070570	G	T
8	chr8:10072076:GAGGTTGGC:G	0	10072076	G	GAGGTTGGC
8	chr8:10074818:C:T	0	10074818	T	C
8	chr8:10075154:G:C	0	10075154	C	G
8	chr8:10076018:G:A	0	10076018	A	G
8	chr8:10076560:C:T	0	10076560	T	C
8	chr8:10076864:T:C	0	10076864	C	T
8	chr8:10078257:C:T	0	10078257	T	C
8	chr8:10078584:C:T	0	10078584	T	C
8	chr8:10078696:A:G	0	10078696	G	A
8	chr8:10078847:G:A	0	10078847	A	G
8	chr8:10078974:C:T	0	10078974	T	C
8	chr8:10079243:C:T	0	10079243	T	C
8	chr8:10079305:A:T	0	10079305	T	A
8	chr8:10080233:C:T	0	10080233	T	C
8	chr8:10081521:A:G	0	10081521	G	A
8	chr8:10081529:A:T	0	10081529	T	A
8	chr8:10082165:A:G	0	10082165	G	A
8	chr8:10083105:A:AT	0	10083105	AT	A
8	chr8:10083185:T:C	0	10083185	C	T
8	chr8:10083511:C:T	0	10083511	T	C
8	chr8:10083665:G:A	0	10083665	A	G
8	chr8:10084348:C:T	0	10084348	T	C
8	chr8:10084542:T:G	0	10084542	G	T
8	chr8:10085414:A:G	0	10085414	G	A
8	chr8:10085484:G:A	0	10085484	A	G
8	chr8:10086764:G:C	0	10086764	C	G
8	chr8:10087335:TTA:T	0	10087335	T	TTA
8	chr8:10087960:T:C	0	10087960	C	T
8	chr8:10088157:T:C	0	10088157	C	T
8	chr8:10089115:A:T	0	10089115	T	A
8	chr8:10089635:A:G	0	10089635	G	A
8	chr8:10091191:T:C	0	10091191	C	T
8	chr8:10091364:G:T	0	10091364	T	G
8	chr8:10091610:T:G	0	10091610	G	T
8	chr8:10092346:T:A	0	10092346	A	T
8	chr8:10094284:C:T	0	10094284	T	C
8	chr8:10097444:T:C	0	10097444	C	T
8	chr8:10099042:G:A	0	10099042	A	G
8	chr8:10099229:G:A	0	10099229	A	G
8	chr8:10102644:T:C	0	10102644	C	T
8	chr8:10103941:A:G	0	10103941	G	A
8	chr8:10105135:A:G	0	10105135	G	A
8	chr8:10105980:T:C	0	10105980	C	T
8	chr8:10106723:C:G	0	10106723	G	C
8	chr8:10106788:T:C	0	10106788	C	T
8	chr8:10107195:C:T	0	10107195	T	C
8	chr8:10110311:T:A	0	10110311	A	T
8	chr8:10111053:C:G	0	10111053	G	C
8	chr8:10111216:A:C	0	10111216	C	A
8	chr8:10111940:C:G	0	10111940	G	C
8	chr8:10112584:G:C	0	10112584	C	G
8	chr8:10113544:G:A	0	10113544	A	G
8	chr8:10114043:C:A	0	10114043	A	C
8	chr8:10114453:A:G	0	10114453	G	A
8	chr8:10114457:A:T	0	10114457	T	A
8	chr8:10114538:T:C	0	10114538	C	T
8	chr8:10115285:T:G	0	10115285	G	T
8	chr8:10115987:C:T	0	10115987	T	C
8	chr8:10116208:C:T	0	10116208	T	C
8	chr8:10116779:C:T	0	10116779	T	C
8	chr8:10117074:A:G	0	10117074	G	A
8	chr8:10117314:G:A	0	10117314	A	G
8	chr8:10117348:C:T	0	10117348	T	C
8	chr8:10118094:C:A	0	10118094	A	C
8	chr8:10118165:T:C	0	10118165	C	T
8	chr8:10118969:C:G	0	10118969	G	C
8	chr8:10118995:C:T	0	10118995	T	C
8	chr8:10119030:C:T	0	10119030	T	C
8	chr8:10119238:G:A	0	10119238	A	G
8	chr8:10120470:C:G	0	10120470	G	C
8	chr8:10120773:A:T	0	10120773	T	A
8	chr8:10121013:G:A	0	10121013	A	G
8	chr8:10121262:C:T	0	10121262	T	C
8	chr8:10121634:C:T	0	10121634	T	C
8	chr8:10121750:G:A	0	10121750	A	G
8	chr8:10122514:G:A	0	10122514	A	G
8	chr8:10123639:A:G	0	10123639	G	A
8	chr8:10124127:G:A	0	10124127	A	G
8	chr8:10124176:G:T	0	10124176	T	G
8	chr8:10124344:C:A	0	10124344	A	C
8	chr8:10124595:C:T	0	10124595	T	C
8	chr8:10124808:GAATTA:G	0	10124808	G	GAATTA
8	chr8:10125568:C:A	0	10125568	A	C
8	chr8:10125618:G:A	0	10125618	A	G
8	chr8:10125669:C:T	0	10125669	T	C
8	chr8:10125701:C:T	0	10125701	T	C
8	chr8:10125733:G:T	0	10125733	T	G
8	chr8:10127804:T:C	0	10127804	C	T
8	chr8:10128132:C:G	0	10128132	G	C
8	chr8:10128507:T:A	0	10128507	A	T
8	chr8:10129145:G:C	0	10129145	C	G
8	chr8:10130025:C:A	0	10130025	A	C
8	chr8:10131503:T:G	0	10131503	G	T
8	chr8:10131614:G:T	0	10131614	T	G
8	chr8:10131907:T:A	0	10131907	A	T
8	chr8:10132220:C:G	0	10132220	G	C
8	chr8:10133843:T:C	0	10133843	C	T
8	chr8:10134151:A:C	0	10134151	C	A
8	chr8:10134203:G:C	0	10134203	C	G
8	chr8:10134725:C:G	0	10134725	G	C
8	chr8:10135873:T:C	0	10135873	C	T
8	chr8:10136645:G:A	0	10136645	A	G
8	chr8:10136994:A:G	0	10136994	G	A
8	chr8:10137449:G:A	0	10137449	A	G
8	chr8:10137878:A:G	0	10137878	G	A
8	chr8:10137965:A:T	0	10137965	T	A
8	chr8:10138343:C:T	0	10138343	T	C
8	chr8:10139195:G:C	0	10139195	C	G
8	chr8:10139495:A:G	0	10139495	G	A
8	chr8:10140262:G:A	0	10140262	A	G
8	chr8:10141028:C:G	0	10141028	G	C
8	chr8:10143456:A:G	0	10143456	G	A
8	chr8:10144270:T:C	0	10144270	C	T
8	chr8:10145244:C:A	0	10145244	A	C
8	chr8:10145676:T:A	0	10145676	A	T
8	chr8:10145807:T:C	0	10145807	C	T
8	chr8:10145919:C:T	0	10145919	T	C
8	chr8:10147543:C:T	0	10147543	T	C
8	chr8:10149020:G:A	0	10149020	A	G
8	chr8:10149154:T:A	0	10149154	A	T
8	chr8:10149354:C:G	0	10149354	G	C
8	chr8:10150858:T:C	0	10150858	C	T
8	chr8:10151218:C:T	0	10151218	T	C
8	chr8:10151228:T:C	0	10151228	C	T
8	chr8:10151506:C:T	0	10151506	T	C
8	chr8:10151628:C:T	0	10151628	T	C
8	chr8:10152023:G:A	0	10152023	A	G
8	chr8:10152442:G:T	0	10152442	T	G
8	chr8:10153107:C:T	0	10153107	T	C
8	chr8:10153393:T:C	0	10153393	C	T
8	chr8:10153396:A:G	0	10153396	G	A
8	chr8:10153527:TG:T	0	10153527	T	TG
8	chr8:10154292:T:C	0	10154292	C	T
8	chr8:10154463:T:C	0	10154463	C	T
8	chr8:10154487:C:T	0	10154487	T	C
8	chr8:10154570:G:T	0	10154570	T	G
8	chr8:10155107:C:G	0	10155107	G	C
8	chr8:10155410:T:C	0	10155410	C	T
8	chr8:10155673:T:C	0	10155673	C	T
8	chr8:10155706:G:T	0	10155706	T	G
8	chr8:10157112:A:G	0	10157112	G	A
8	chr8:10158162:C:A	0	10158162	A	C
8	chr8:10158613:C:T	0	10158613	T	C
8	chr8:10159403:A:G	0	10159403	G	A
8	chr8:10161207:C:G	0	10161207	G	C
8	chr8:10161653:A:C	0	10161653	C	A
8	chr8:10161828:C:T	0	10161828	T	C
8	chr8:10161835:GATA:G	0	10161835	G	GATA
8	chr8:10162700:C:T	0	10162700	T	C
8	chr8:10163344:C:A	0	10163344	A	C
8	chr8:10164363:G:A	0	10164363	A	G
8	chr8:10164545:A:G	0	10164545	G	A
8	chr8:10164554:T:C	0	10164554	C	T
8	chr8:10165428:G:T	0	10165428	T	G
8	chr8:10165877:C:CAGTT	0	10165877	CAGTT	C
8	chr8:10166651:C:G	0	10166651	G	C
8	chr8:10167303:G:A	0	10167303	A	G
8	chr8:10167777:A:G	0	10167777	G	A
8	chr8:10168621:G:A	0	10168621	A	G
8	chr8:10171942:T:G	0	10171942	G	T
8	chr8:10172039:A:G	0	10172039	G	A
8	chr8:10172745:G:A	0	10172745	A	G
8	chr8:10173392:G:T	0	10173392	T	G
8	chr8:10174076:G:A	0	10174076	A	G
8	chr8:10174444:C:T	0	10174444	T	C
8	chr8:10174593:C:A	0	10174593	A	C
8	chr8:10175354:A:G	0	10175354	G	A
8	chr8:10175829:A:G	0	10175829	G	A
8	chr8:10175915:A:T	0	10175915	T	A
8	chr8:10178317:C:T	0	10178317	T	C
8	chr8:10178525:T:C	0	10178525	C	T
8	chr8:10179846:A:G	0	10179846	G	A
8	chr8:10180050:A:G	0	10180050	G	A
8	chr8:10181008:A:G	0	10181008	G	A
8	chr8:10182052:A:G	0	10182052	G	A
8	chr8:10182849:C:A	0	10182849	A	C
8	chr8:10183539:C:T	0	10183539	T	C
8	chr8:10184134:T:C	0	10184134	C	T
8	chr8:10184352:T:C	0	10184352	C	T
8	chr8:10184550:C:T	0	10184550	T	C
8	chr8:10184563:G:A	0	10184563	A	G
8	chr8:10185646:C:T	0	10185646	T	C
8	chr8:10185768:C:A	0	10185768	A	C
8	chr8:10185864:C:T	0	10185864	T	C
8	chr8:10185881:G:T	0	10185881	T	G
8	chr8:10187603:G:A	0	10187603	A	G
8	chr8:10187941:T:G	0	10187941	G	T
8	chr8:10188211:T:C	0	10188211	C	T
8	chr8:10188740:T:C	0	10188740	C	T
8	chr8:10188772:T:G	0	10188772	G	T
8	chr8:10188847:A:C	0	10188847	C	A
8	chr8:10189134:G:A	0	10189134	A	G
8	chr8:10189450:G:A	0	10189450	A	G
8	chr8:10191454:A:G	0	10191454	G	A
8	chr8:10192868:T:TG	0	10192868	TG	T
8	chr8:10193108:G:A	0	10193108	A	G
8	chr8:10193268:T:C	0	10193268	C	T
8	chr8:10193464:A:C	0	10193464	C	A
8	chr8:10194377:T:G	0	10194377	G	T
8	chr8:10196178:C:T	0	10196178	T	C
8	chr8:10196372:T:C	0	10196372	C	T
8	chr8:10197265:C:T	0	10197265	T	C
8	chr8:10197418:G:T	0	10197418	T	G
8	chr8:10198626:G:T	0	10198626	T	G
8	chr8:10199154:A:G	0	10199154	G	A
8	chr8:10201315:A:G	0	10201315	G	A
8	chr8:10201621:T:G	0	10201621	G	T
8	chr8:10202014:G:C	0	10202014	C	G
8	chr8:10202746:T:C	0	10202746	C	T
8	chr8:10203128:A:G	0	10203128	G	A
8	chr8:10203585:C:G	0	10203585	G	C
8	chr8:10203793:A:G	0	10203793	G	A
8	chr8:10204428:A:T	0	10204428	T	A
8	chr8:10204614:C:G	0	10204614	G	C
8	chr8:10205639:G:T	0	10205639	T	G
8	chr8:10205678:G:T	0	10205678	T	G
8	chr8:10208451:A:G	0	10208451	G	A
8	chr8:10209531:C:T	0	10209531	T	C
8	chr8:10209647:G:A	0	10209647	A	G
8	chr8:10210802:G:C	0	10210802	C	G
8	chr8:10210887:C:A	0	10210887	A	C
8	chr8:10211379:T:C	0	10211379	C	T
8	chr8:10211856:C:G	0	10211856	G	C
8	chr8:10211975:G:T	0	10211975	T	G
8	chr8:10212578:T:C	0	10212578	C	T
8	chr8:10212606:C:G	0	10212606	G	C
8	chr8:10212638:A:G	0	10212638	G	A
8	chr8:10212858:G:C	0	10212858	C	G
8	chr8:10214017:T:C	0	10214017	C	T
8	chr8:10214735:A:G	0	10214735	G	A
8	chr8:10214805:T:G	0	10214805	G	T
8	chr8:10214810:A:G	0	10214810	G	A
8	chr8:10214840:A:G	0	10214840	G	A
8	chr8:10215281:G:A	0	10215281	A	G
8	chr8:10216151:A:G	0	10216151	G	A
8	chr8:10216228:G:T	0	10216228	T	G
8	chr8:10216424:TA:T	0	10216424	T	TA
8	chr8:10216452:T:G	0	10216452	G	T
8	chr8:10217028:C:T	0	10217028	T	C
8	chr8:10217128:G:C	0	10217128	C	G
8	chr8:10217194:C:G	0	10217194	G	C
8	chr8:10217268:G:A	0	10217268	A	G
8	chr8:10217691:G:A	0	10217691	A	G
8	chr8:10217863:C:T	0	10217863	T	C
8	chr8:10218188:C:T	0	10218188	T	C
8	chr8:10218306:T:C	0	10218306	C	T
8	chr8:10219662:T:C	0	10219662	C	T
8	chr8:10219677:A:G	0	10219677	G	A
8	chr8:10219979:A:T	0	10219979	T	A
8	chr8:10220055:G:A	0	10220055	A	G
8	chr8:10220117:A:G	0	10220117	G	A
8	chr8:10220195:G:A	0	10220195	A	G
8	chr8:10220231:T:A	0	10220231	A	T
8	chr8:10220274:A:T	0	10220274	T	A
8	chr8:10220296:G:A	0	10220296	A	G
8	chr8:10220575:A:T	0	10220575	T	A
8	chr8:10221262:G:A	0	10221262	A	G
8	chr8:10221387:C:A	0	10221387	A	C
8	chr8:10221441:TATAC:T	0	10221441	T	TATAC
8	chr8:10222207:G:A	0	10222207	A	G
8	chr8:10222438:CAG:C	0	10222438	C	CAG
8	chr8:10222538:T:G	0	10222538	G	T
8	chr8:10223628:T:C	0	10223628	C	T
8	chr8:10225236:G:A	0	10225236	A	G
8	chr8:10225530:A:T	0	10225530	T	A
8	chr8:10225811:T:C	0	10225811	C	T
8	chr8:10225948:C:G	0	10225948	G	C
8	chr8:10226013:T:G	0	10226013	G	T
8	chr8:10227376:G:A	0	10227376	A	G
8	chr8:10227722:C:T	0	10227722	T	C
8	chr8:10228173:C:G	0	10228173	G	C
8	chr8:10228901:G:C	0	10228901	C	G
8	chr8:10229238:G:GC	0	10229238	GC	G
8	chr8:10229436:G:A	0	10229436	A	G
8	chr8:10229870:T:C	0	10229870	C	T
8	chr8:10231436:A:G	0	10231436	G	A
8	chr8:10231567:G:C	0	10231567	C	G
8	chr8:10231678:A:G	0	10231678	G	A
8	chr8:10232461:A:G	0	10232461	G	A
8	chr8:10232587:C:G	0	10232587	G	C
8	chr8:10233170:T:G	0	10233170	G	T
8	chr8:10233354:C:G	0	10233354	G	C
8	chr8:10233489:A:G	0	10233489	G	A
8	chr8:10233684:A:G	0	10233684	G	A
8	chr8:10234025:C:G	0	10234025	G	C
8	chr8:10234167:G:T	0	10234167	T	G
8	chr8:10234397:T:A	0	10234397	A	T
8	chr8:10234444:TAGA:T	0	10234444	T	TAGA
8	chr8:10234753:C:T	0	10234753	T	C
8	chr8:10234819:A:G	0	10234819	G	A
8	chr8:10235453:A:G	0	10235453	G	A
8	chr8:10235718:A:G	0	10235718	G	A
8	chr8:10236565:G:A	0	10236565	A	G
8	chr8:10236867:A:G	0	10236867	G	A
8	chr8:10237371:T:C	0	10237371	C	T
8	chr8:10237539:T:C	0	10237539	C	T
8	chr8:10237783:C:G	0	10237783	G	C
8	chr8:10237802:A:G	0	10237802	G	A
8	chr8:10237818:C:T	0	10237818	T	C
8	chr8:10238177:C:G	0	10238177	G	C
8	chr8:10238418:C:T	0	10238418	T	C
8	chr8:10238502:A:G	0	10238502	G	A
8	chr8:10238687:T:A	0	10238687	A	T
8	chr8:10239906:C:CAG	0	10239906	CAG	C
8	chr8:10240001:A:G	0	10240001	G	A
8	chr8:10240012:C:G	0	10240012	G	C
8	chr8:10240014:A:G	0	10240014	G	A
8	chr8:10240145:A:G	0	10240145	G	A
8	chr8:10240720:G:A	0	10240720	A	G
8	chr8:10240783:G:A	0	10240783	A	G
8	chr8:10241241:G:A	0	10241241	A	G
8	chr8:10241392:A:G	0	10241392	G	A
8	chr8:10241613:T:A	0	10241613	A	T
8	chr8:10241730:A:C	0	10241730	C	A
8	chr8:10241994:G:A	0	10241994	A	G
8	chr8:10242114:A:T	0	10242114	T	A
8	chr8:10243259:T:C	0	10243259	C	T
8	chr8:10244335:C:T	0	10244335	T	C
8	chr8:10244556:T:G	0	10244556	G	T
8	chr8:10245353:A:G	0	10245353	G	A
8	chr8:10245774:C:G	0	10245774	G	C
8	chr8:10245924:C:T	0	10245924	T	C
8	chr8:10246582:A:G	0	10246582	G	A
8	chr8:10247270:A:T	0	10247270	T	A
8	chr8:10247310:C:A	0	10247310	A	C
8	chr8:10247605:T:C	0	10247605	C	T
8	chr8:10247937:C:G	0	10247937	G	C
8	chr8:10247938:T:C	0	10247938	C	T
8	chr8:10248151:G:A	0	10248151	A	G
8	chr8:10248500:C:T	0	10248500	T	C
8	chr8:10249291:T:C	0	10249291	C	T
8	chr8:10249512:C:T	0	10249512	T	C
8	chr8:10249558:C:T	0	10249558	T	C
8	chr8:10249809:G:T	0	10249809	T	G
8	chr8:10249860:G:A	0	10249860	A	G
8	chr8:10250733:A:C	0	10250733	C	A
8	chr8:10250795:G:A	0	10250795	A	G
8	chr8:10250815:C:T	0	10250815	T	C
8	chr8:10250868:A:G	0	10250868	G	A
8	chr8:10251152:A:G	0	10251152	G	A
8	chr8:10251280:A:G	0	10251280	G	A
8	chr8:10251369:A:C	0	10251369	C	A
8	chr8:10251896:G:A	0	10251896	A	G
8	chr8:10252144:C:T	0	10252144	T	C
8	chr8:10252310:A:G	0	10252310	G	A
8	chr8:10252678:C:T	0	10252678	T	C
8	chr8:10252743:G:C	0	10252743	C	G
8	chr8:10253070:G:A	0	10253070	A	G
8	chr8:10254061:T:C	0	10254061	C	T
8	chr8:10254127:G:A	0	10254127	A	G
8	chr8:10254617:G:A	0	10254617	A	G
8	chr8:10254884:C:T	0	10254884	T	C
8	chr8:10254926:T:C	0	10254926	C	T
8	chr8:10255083:A:C	0	10255083	C	A
8	chr8:10255085:T:C	0	10255085	C	T
8	chr8:10255196:A:C	0	10255196	C	A
8	chr8:10255344:G:A	0	10255344	A	G
8	chr8:10255763:C:T	0	10255763	T	C
8	chr8:10255789:G:A	0	10255789	A	G
8	chr8:10256046:T:C	0	10256046	C	T
8	chr8:10256325:A:G	0	10256325	G	A
8	chr8:10256948:T:A	0	10256948	A	T
8	chr8:10256964:T:C	0	10256964	C	T
8	chr8:10257492:C:T	0	10257492	T	C
8	chr8:10258081:C:G	0	10258081	G	C
8	chr8:10258185:G:A	0	10258185	A	G
8	chr8:10259127:A:T	0	10259127	T	A
8	chr8:10259309:A:C	0	10259309	C	A
8	chr8:10259575:C:T	0	10259575	T	C
8	chr8:10259769:C:T	0	10259769	T	C
8	chr8:10259901:C:T	0	10259901	T	C
8	chr8:10260494:A:G	0	10260494	G	A
8	chr8:10261131:A:C	0	10261131	C	A
8	chr8:10261317:C:G	0	10261317	G	C
8	chr8:10261759:G:T	0	10261759	T	G
8	chr8:10262013:G:A	0	10262013	A	G
8	chr8:10262199:T:G	0	10262199	G	T
8	chr8:10263105:G:T	0	10263105	T	G
8	chr8:10263365:T:C	0	10263365	C	T
8	chr8:10263369:C:T	0	10263369	T	C
8	chr8:10263512:C:T	0	10263512	T	C
8	chr8:10263607:T:C	0	10263607	C	T
8	chr8:10264036:T:C	0	10264036	C	T
8	chr8:10264095:T:C	0	10264095	C	T
8	chr8:10264125:A:G	0	10264125	G	A
8	chr8:10264158:C:A	0	10264158	A	C
8	chr8:10264913:A:G	0	10264913	G	A
8	chr8:10265517:C:T	0	10265517	T	C
8	chr8:10265779:C:G	0	10265779	G	C
8	chr8:10266359:G:C	0	10266359	C	G
8	chr8:10266464:T:C	0	10266464	C	T
8	chr8:10266571:C:T	0	10266571	T	C
8	chr8:10266871:G:C	0	10266871	C	G
8	chr8:10268010:A:G	0	10268010	G	A
8	chr8:10268025:C:A	0	10268025	A	C
8	chr8:10268552:T:C	0	10268552	C	T
8	chr8:10268838:C:A	0	10268838	A	C
8	chr8:10269174:G:C	0	10269174	C	G
8	chr8:10269527:T:C	0	10269527	C	T
8	chr8:10269892:C:A	0	10269892	A	C
8	chr8:10270088:A:G	0	10270088	G	A
8	chr8:10271029:A:G	0	10271029	G	A
8	chr8:10271657:T:C	0	10271657	C	T
8	chr8:10271757:C:T	0	10271757	T	C
8	chr8:10272247:A:G	0	10272247	G	A
8	chr8:10273186:C:T	0	10273186	T	C
8	chr8:10273880:C:G	0	10273880	G	C
8	chr8:10274100:G:C	0	10274100	C	G
8	chr8:10274126:A:G	0	10274126	G	A
8	chr8:10274702:C:T	0	10274702	T	C
8	chr8:10274885:A:G	0	10274885	G	A
8	chr8:10275967:A:G	0	10275967	G	A
8	chr8:10276199:C:G	0	10276199	G	C
8	chr8:10277435:A:T	0	10277435	T	A
8	chr8:10277725:C:T	0	10277725	T	C
8	chr8:10277846:G:GA	0	10277846	GA	G
8	chr8:10277893:A:G	0	10277893	G	A
8	chr8:10277958:A:G	0	10277958	G	A
8	chr8:10278274:T:C	0	10278274	C	T
8	chr8:10278466:T:C	0	10278466	C	T
8	chr8:10278537:T:C	0	10278537	C	T
8	chr8:10278830:G:A	0	10278830	A	G
8	chr8:10280974:G:C	0	10280974	C	G
8	chr8:10281045:C:G	0	10281045	G	C
8	chr8:10281314:T:C	0	10281314	C	T
8	chr8:10281688:G:A	0	10281688	A	G
8	chr8:10281960:C:G	0	10281960	G	C
8	chr8:10282140:C:T	0	10282140	T	C
8	chr8:10283280:T:G	0	10283280	G	T
8	chr8:10283296:G:A	0	10283296	A	G
8	chr8:10283365:G:A	0	10283365	A	G
8	chr8:10283933:G:A	0	10283933	A	G
8	chr8:10285091:A:G	0	10285091	G	A
8	chr8:10286433:G:A	0	10286433	A	G
8	chr8:10286460:C:G	0	10286460	G	C
8	chr8:10287680:T:C	0	10287680	C	T
8	chr8:10287696:C:T	0	10287696	T	C
8	chr8:10288350:C:T	0	10288350	T	C
8	chr8:10289795:G:A	0	10289795	A	G
8	chr8:10290937:A:G	0	10290937	G	A
8	chr8:10291702:A:C	0	10291702	C	A
8	chr8:10292311:A:G	0	10292311	G	A
8	chr8:10292560:G:C	0	10292560	C	G
8	chr8:10292631:G:C	0	10292631	C	G
8	chr8:10293487:A:G	0	10293487	G	A
8	chr8:10294812:C:T	0	10294812	T	C
8	chr8:10295771:T:C	0	10295771	C	T
8	chr8:10295950:C:T	0	10295950	T	C
8	chr8:10297800:A:G	0	10297800	G	A
8	chr8:10298274:A:G	0	10298274	G	A
8	chr8:10298634:T:TC	0	10298634	TC	T
8	chr8:10298943:G:A	0	10298943	A	G
8	chr8:10299082:A:G	0	10299082	G	A
8	chr8:10299245:A:G	0	10299245	G	A
8	chr8:10299368:T:A	0	10299368	A	T
8	chr8:10299692:A:G	0	10299692	G	A
8	chr8:10299694:A:G	0	10299694	G	A
8	chr8:10299731:A:G	0	10299731	G	A
8	chr8:10300674:A:G	0	10300674	G	A
8	chr8:10300779:C:T	0	10300779	T	C
8	chr8:10300906:T:C	0	10300906	C	T
8	chr8:10303467:A:G	0	10303467	G	A
8	chr8:10303578:C:A	0	10303578	A	C
8	chr8:10304142:G:T	0	10304142	T	G
8	chr8:10304367:T:A	0	10304367	A	T
8	chr8:10305018:C:T	0	10305018	T	C
8	chr8:10305850:C:G	0	10305850	G	C
8	chr8:10306648:A:G	0	10306648	G	A
8	chr8:10306749:G:A	0	10306749	A	G
8	chr8:10307066:G:A	0	10307066	A	G
8	chr8:10307446:G:T	0	10307446	T	G
8	chr8:10307929:A:G	0	10307929	G	A
8	chr8:10308642:A:G	0	10308642	G	A
8	chr8:10308755:C:T	0	10308755	T	C
8	chr8:10310584:G:A	0	10310584	A	G
8	chr8:10310679:T:A	0	10310679	A	T
8	chr8:10311066:A:G	0	10311066	G	A
8	chr8:10311212:A:C	0	10311212	C	A
8	chr8:10311420:G:A	0	10311420	A	G
8	chr8:10311651:G:A	0	10311651	A	G
8	chr8:10312451:C:T	0	10312451	T	C
8	chr8:10312829:C:T	0	10312829	T	C
8	chr8:10313045:A:G	0	10313045	G	A
8	chr8:10313252:A:G	0	10313252	G	A
8	chr8:10313439:C:T	0	10313439	T	C
8	chr8:10313812:T:G	0	10313812	G	T
8	chr8:10313991:A:G	0	10313991	G	A
8	chr8:10314419:A:T	0	10314419	T	A
8	chr8:10314575:T:G	0	10314575	G	T
8	chr8:10315945:C:T	0	10315945	T	C
8	chr8:10316289:T:C	0	10316289	C	T
8	chr8:10316508:G:T	0	10316508	T	G
8	chr8:10317208:G:A	0	10317208	A	G
8	chr8:10317279:A:G	0	10317279	G	A
8	chr8:10317672:C:T	0	10317672	T	C
8	chr8:10317796:G:C	0	10317796	C	G
8	chr8:10317883:T:A	0	10317883	A	T
8	chr8:10317982:T:C	0	10317982	C	T
8	chr8:10318667:T:C	0	10318667	C	T
8	chr8:10318853:T:C	0	10318853	C	T
8	chr8:10318940:G:A	0	10318940	A	G
8	chr8:10318957:A:G	0	10318957	G	A
8	chr8:10318972:G:A	0	10318972	A	G
8	chr8:10318996:A:T	0	10318996	T	A
8	chr8:10321001:T:A	0	10321001	A	T
8	chr8:10321300:T:A	0	10321300	A	T
8	chr8:10321446:G:A	0	10321446	A	G
8	chr8:10322129:A:G	0	10322129	G	A
8	chr8:10322157:A:C	0	10322157	C	A
8	chr8:10322174:T:A	0	10322174	A	T
8	chr8:10322181:T:C	0	10322181	C	T
8	chr8:10322686:A:G	0	10322686	G	A
8	chr8:10322732:G:A	0	10322732	A	G
8	chr8:10322824:A:G	0	10322824	G	A
8	chr8:10322884:C:G	0	10322884	G	C
8	chr8:10323196:C:A	0	10323196	A	C
8	chr8:10323666:T:G	0	10323666	G	T
8	chr8:10324058:T:G	0	10324058	G	T
8	chr8:10324332:T:G	0	10324332	G	T
8	chr8:10324634:T:C	0	10324634	C	T
8	chr8:10325002:A:T	0	10325002	T	A
8	chr8:10326030:G:T	0	10326030	T	G
8	chr8:10326066:A:G	0	10326066	G	A
8	chr8:10326622:A:G	0	10326622	G	A
8	chr8:10327107:G:A	0	10327107	A	G
8	chr8:10327208:G:T	0	10327208	T	G
8	chr8:10329279:T:C	0	10329279	C	T
8	chr8:10330253:A:G	0	10330253	G	A
8	chr8:10330792:TG:T	0	10330792	T	TG
8	chr8:10331107:G:A	0	10331107	A	G
8	chr8:10331624:A:C	0	10331624	C	A
8	chr8:10331959:G:A	0	10331959	A	G
8	chr8:10332220:G:A	0	10332220	A	G
8	chr8:10332668:A:T	0	10332668	T	A
8	chr8:10333225:A:G	0	10333225	G	A
8	chr8:10334110:C:T	0	10334110	T	C
8	chr8:10334956:C:T	0	10334956	T	C
8	chr8:10334959:C:T	0	10334959	T	C
8	chr8:10335714:A:G	0	10335714	G	A
8	chr8:10336262:C:G	0	10336262	G	C
8	chr8:10336872:G:A	0	10336872	A	G
8	chr8:10337405:TC:T	0	10337405	T	TC
8	chr8:10337407:C:G	0	10337407	G	C
8	chr8:10337967:C:T	0	10337967	T	C
8	chr8:10338908:C:A	0	10338908	A	C
8	chr8:10338976:C:A	0	10338976	A	C
8	chr8:10340117:A:G	0	10340117	G	A
8	chr8:10340129:C:T	0	10340129	T	C
8	chr8:10340208:A:G	0	10340208	G	A
8	chr8:10340353:A:G	0	10340353	G	A
8	chr8:10340468:C:G	0	10340468	G	C
8	chr8:10340929:A:G	0	10340929	G	A
8	chr8:10340964:G:A	0	10340964	A	G
8	chr8:10342038:G:A	0	10342038	A	G
8	chr8:10342572:G:A	0	10342572	A	G
8	chr8:10343376:G:A	0	10343376	A	G
8	chr8:10343414:G:T	0	10343414	T	G
8	chr8:10343849:A:C	0	10343849	C	A
8	chr8:10343854:G:T	0	10343854	T	G
8	chr8:10344022:G:A	0	10344022	A	G
8	chr8:10345838:A:T	0	10345838	T	A
8	chr8:10346045:GT:G	0	10346045	G	GT
8	chr8:10346877:C:T	0	10346877	T	C
8	chr8:10347052:C:T	0	10347052	T	C
8	chr8:10348525:A:G	0	10348525	G	A
8	chr8:10348644:A:G	0	10348644	G	A
8	chr8:10349557:G:A	0	10349557	A	G
8	chr8:10349764:A:G	0	10349764	G	A
8	chr8:10349779:G:A	0	10349779	A	G
8	chr8:10349954:G:A	0	10349954	A	G
8	chr8:10350433:G:A	0	10350433	A	G
8	chr8:10351438:G:C	0	10351438	C	G
8	chr8:10352113:T:C	0	10352113	C	T
8	chr8:10353283:A:G	0	10353283	G	A
8	chr8:10353480:ACCGGAGGC:A	0	10353480	A	ACCGGAGGC
8	chr8:10353552:G:A	0	10353552	A	G
8	chr8:10353665:C:T	0	10353665	T	C
8	chr8:10355952:G:A	0	10355952	A	G
8	chr8:10357529:C:T	0	10357529	T	C
8	chr8:10359676:A:G	0	10359676	G	A
8	chr8:10361094:C:T	0	10361094	T	C
8	chr8:10362085:G:C	0	10362085	C	G
8	chr8:10363911:A:G	0	10363911	G	A
8	chr8:10364868:C:T	0	10364868	T	C
8	chr8:10365737:G:A	0	10365737	A	G
8	chr8:10366348:C:T	0	10366348	T	C
8	chr8:10367488:A:T	0	10367488	T	A
8	chr8:10367649:T:C	0	10367649	C	T
8	chr8:10367734:T:A	0	10367734	A	T
8	chr8:10368845:C:T	0	10368845	T	C
8	chr8:10369050:G:C	0	10369050	C	G
8	chr8:10370400:C:T	0	10370400	T	C
8	chr8:10370701:A:G	0	10370701	G	A
8	chr8:10371123:C:G	0	10371123	G	C
8	chr8:10372534:T:A	0	10372534	A	T
8	chr8:10376793:C:T	0	10376793	T	C
8	chr8:10377772:G:C	0	10377772	C	G
8	chr8:10379049:G:T	0	10379049	T	G
8	chr8:10379305:A:G	0	10379305	G	A
8	chr8:10382102:C:G	0	10382102	G	C
8	chr8:10382146:T:C	0	10382146	C	T
8	chr8:10382894:A:C	0	10382894	C	A
8	chr8:10383570:GTTGACGGTGAGT:G	0	10383570	G	GTTGACGGTGAGT
8	chr8:10384980:T:G	0	10384980	G	T
8	chr8:10386171:C:G	0	10386171	G	C
8	chr8:10386275:C:G	0	10386275	G	C
8	chr8:10386807:A:G	0	10386807	G	A
8	chr8:10388013:G:C	0	10388013	C	G
8	chr8:10389159:A:G	0	10389159	G	A
8	chr8:10390019:T:G	0	10390019	G	T
8	chr8:10390218:G:C	0	10390218	C	G
8	chr8:10390525:G:T	0	10390525	T	G
8	chr8:10391269:T:C	0	10391269	C	T
8	chr8:10391836:G:A	0	10391836	A	G
8	chr8:10391970:G:T	0	10391970	T	G
8	chr8:10392351:G:A	0	10392351	A	G
8	chr8:10393189:C:T	0	10393189	T	C
8	chr8:10393635:G:C	0	10393635	C	G
8	chr8:10393644:G:A	0	10393644	A	G
8	chr8:10393645:C:T	0	10393645	T	C
8	chr8:10393707:A:G	0	10393707	G	A
8	chr8:10393755:T:C	0	10393755	C	T
8	chr8:10395375:T:C	0	10395375	C	T
8	chr8:10395588:A:G	0	10395588	G	A
8	chr8:10395945:C:T	0	10395945	T	C
8	chr8:10396122:G:A	0	10396122	A	G
8	chr8:10397598:C:T	0	10397598	T	C
8	chr8:10397671:A:G	0	10397671	G	A
8	chr8:10397892:A:G	0	10397892	G	A
8	chr8:10398544:A:G	0	10398544	G	A
8	chr8:10400168:T:C	0	10400168	C	T
8	chr8:10400263:C:A	0	10400263	A	C
8	chr8:10400264:C:T	0	10400264	T	C
8	chr8:10400391:T:C	0	10400391	C	T
8	chr8:10401379:C:T	0	10401379	T	C
8	chr8:10401719:G:A	0	10401719	A	G
8	chr8:10402590:C:T	0	10402590	T	C
8	chr8:10403043:A:G	0	10403043	G	A
8	chr8:10403327:A:G	0	10403327	G	A
8	chr8:10403411:A:T	0	10403411	T	A
8	chr8:10403500:C:T	0	10403500	T	C
8	chr8:10403906:T:C	0	10403906	C	T
8	chr8:10405835:TCA:T	0	10405835	T	TCA
8	chr8:10407075:CTGTGTT:C	0	10407075	C	CTGTGTT
8	chr8:10407261:C:G	0	10407261	G	C
8	chr8:10409196:G:A	0	10409196	A	G
8	chr8:10410082:G:A	0	10410082	A	G
8	chr8:10410307:A:C	0	10410307	C	A
8	chr8:10410635:A:G	0	10410635	G	A
8	chr8:10411226:A:G	0	10411226	G	A
8	chr8:10411295:G:A	0	10411295	A	G
8	chr8:10411646:A:G	0	10411646	G	A
8	chr8:10411865:T:C	0	10411865	C	T
8	chr8:10412598:A:G	0	10412598	G	A
8	chr8:10413007:A:G	0	10413007	G	A
8	chr8:10413448:T:G	0	10413448	G	T
8	chr8:10413797:G:C	0	10413797	C	G
8	chr8:10414770:C:T	0	10414770	T	C
8	chr8:10415736:C:G	0	10415736	G	C
8	chr8:10416254:A:G	0	10416254	G	A
8	chr8:10416448:G:A	0	10416448	A	G
8	chr8:10416763:T:G	0	10416763	G	T
8	chr8:10417612:C:T	0	10417612	T	C
8	chr8:10418339:G:C	0	10418339	C	G
8	chr8:10419090:C:G	0	10419090	G	C
8	chr8:10419984:C:T	0	10419984	T	C
8	chr8:10420468:A:G	0	10420468	G	A
8	chr8:10420472:G:A	0	10420472	A	G
8	chr8:10421168:G:A	0	10421168	A	G
8	chr8:10421341:T:C	0	10421341	C	T
8	chr8:10421525:A:G	0	10421525	G	A
8	chr8:10423297:C:G	0	10423297	G	C
8	chr8:10423933:T:TC	0	10423933	TC	T
8	chr8:10424125:G:A	0	10424125	A	G
8	chr8:10424794:A:G	0	10424794	G	A
8	chr8:10425916:G:A	0	10425916	A	G
8	chr8:10426092:C:A	0	10426092	A	C
8	chr8:10426251:G:A	0	10426251	A	G
8	chr8:10427080:C:A	0	10427080	A	C
8	chr8:10427322:G:A	0	10427322	A	G
8	chr8:10429001:G:A	0	10429001	A	G
8	chr8:10429022:G:A	0	10429022	A	G
8	chr8:10429364:G:A	0	10429364	A	G
8	chr8:10430216:C:T	0	10430216	T	C
8	chr8:10430951:C:T	0	10430951	T	C
8	chr8:10430970:T:C	0	10430970	C	T
8	chr8:10431725:G:A	0	10431725	A	G
8	chr8:10431959:G:A	0	10431959	A	G
8	chr8:10432183:TC:T	0	10432183	T	TC
8	chr8:10432196:A:G	0	10432196	G	A
8	chr8:10432478:T:C	0	10432478	C	T
8	chr8:10433140:C:A	0	10433140	A	C
8	chr8:10433161:C:T	0	10433161	T	C
8	chr8:10433545:G:A	0	10433545	A	G
8	chr8:10433706:G:A	0	10433706	A	G
8	chr8:10433970:A:G	0	10433970	G	A
8	chr8:10434220:G:C	0	10434220	C	G
8	chr8:10434568:T:A	0	10434568	A	T
8	chr8:10434629:G:C	0	10434629	C	G
8	chr8:10435330:A:G	0	10435330	G	A
8	chr8:10435480:G:C	0	10435480	C	G
8	chr8:10435852:G:A	0	10435852	A	G
8	chr8:10436097:A:C	0	10436097	C	A
8	chr8:10436244:C:G	0	10436244	G	C
8	chr8:10436282:C:T	0	10436282	T	C
8	chr8:10436547:T:G	0	10436547	G	T
8	chr8:10436820:C:T	0	10436820	T	C
8	chr8:10436869:T:A	0	10436869	A	T
8	chr8:10437308:C:T	0	10437308	T	C
8	chr8:10437650:A:G	0	10437650	G	A
8	chr8:10437800:T:A	0	10437800	A	T
8	chr8:10438056:G:C	0	10438056	C	G
8	chr8:10438316:T:A	0	10438316	A	T
8	chr8:10438364:C:T	0	10438364	T	C
8	chr8:10438397:T:C	0	10438397	C	T
8	chr8:10438529:TTTAA:T	0	10438529	T	TTTAA
8	chr8:10438599:G:T	0	10438599	T	G
8	chr8:10439030:T:C	0	10439030	C	T
8	chr8:10439852:G:T	0	10439852	T	G
8	chr8:10439976:A:G	0	10439976	G	A
8	chr8:10440278:A:G	0	10440278	G	A
8	chr8:10440817:C:A	0	10440817	A	C
8	chr8:10440898:G:T	0	10440898	T	G
8	chr8:10442622:A:G	0	10442622	G	A
8	chr8:10442791:T:C	0	10442791	C	T
8	chr8:10445755:C:T	0	10445755	T	C
8	chr8:10445877:C:A	0	10445877	A	C
8	chr8:10446701:C:T	0	10446701	T	C
8	chr8:10448734:G:C	0	10448734	C	G
8	chr8:10450422:A:G	0	10450422	G	A
8	chr8:10450919:A:C	0	10450919	C	A
8	chr8:10451384:G:C	0	10451384	C	G
8	chr8:10451522:T:C	0	10451522	C	T
8	chr8:10451752:C:T	0	10451752	T	C
8	chr8:10452060:C:T	0	10452060	T	C
8	chr8:10452459:T:A	0	10452459	A	T
8	chr8:10453048:C:T	0	10453048	T	C
8	chr8:10454292:G:A	0	10454292	A	G
8	chr8:10455092:T:C	0	10455092	C	T
8	chr8:10455184:T:C	0	10455184	C	T
8	chr8:10456126:TA:T	0	10456126	T	TA
8	chr8:10456501:A:G	0	10456501	G	A
8	chr8:10457499:C:T	0	10457499	T	C
8	chr8:10458031:G:A	0	10458031	A	G
8	chr8:10458056:T:C	0	10458056	C	T
8	chr8:10458449:C:T	0	10458449	T	C
8	chr8:10458660:G:A	0	10458660	A	G
8	chr8:10458893:A:G	0	10458893	G	A
8	chr8:10458906:A:G	0	10458906	G	A
8	chr8:10459060:G:A	0	10459060	A	G
8	chr8:10459178:A:G	0	10459178	G	A
8	chr8:10459284:C:T	0	10459284	T	C
8	chr8:10459374:T:TA	0	10459374	TA	T
8	chr8:10459514:A:G	0	10459514	G	A
8	chr8:10460177:C:T	0	10460177	T	C
8	chr8:10460443:A:C	0	10460443	C	A
8	chr8:10460616:G:A	0	10460616	A	G
8	chr8:10460669:A:C	0	10460669	C	A
8	chr8:10461733:T:C	0	10461733	C	T
8	chr8:10461817:A:G	0	10461817	G	A
8	chr8:10461894:A:T	0	10461894	T	A
8	chr8:10462509:T:C	0	10462509	C	T
8	chr8:10462616:C:G	0	10462616	G	C
8	chr8:10463434:T:C	0	10463434	C	T
8	chr8:10463993:A:G	0	10463993	G	A
8	chr8:10464146:G:A	0	10464146	A	G
8	chr8:10464371:A:G	0	10464371	G	A
8	chr8:10464806:G:A	0	10464806	A	G
8	chr8:10464864:G:A	0	10464864	A	G
8	chr8:10464865:C:A	0	10464865	A	C
8	chr8:10464989:G:A	0	10464989	A	G
8	chr8:10465036:C:T	0	10465036	T	C
8	chr8:10465071:C:T	0	10465071	T	C
8	chr8:10465214:T:C	0	10465214	C	T
8	chr8:10465248:G:A	0	10465248	A	G
8	chr8:10465261:AC:A	0	10465261	A	AC
8	chr8:10465276:T:G	0	10465276	G	T
8	chr8:10465438:T:C	0	10465438	C	T
8	chr8:10465489:A:G	0	10465489	G	A
8	chr8:10465577:T:A	0	10465577	A	T
8	chr8:10465675:T:C	0	10465675	C	T
8	chr8:10465777:A:G	0	10465777	G	A
8	chr8:10466855:C:T	0	10466855	T	C
8	chr8:10467459:A:AG	0	10467459	AG	A
8	chr8:10468263:G:C	0	10468263	C	G
8	chr8:10468602:C:G	0	10468602	G	C
8	chr8:10469042:A:C	0	10469042	C	A
8	chr8:10469271:G:C	0	10469271	C	G
8	chr8:10469559:C:G	0	10469559	G	C
8	chr8:10469857:G:A	0	10469857	A	G
8	chr8:10470115:A:G	0	10470115	G	A
8	chr8:10471469:G:A	0	10471469	A	G
8	chr8:10471811:GAGAAACTAAGGCA:G	0	10471811	G	GAGAAACTAAGGCA
8	chr8:10471934:G:A	0	10471934	A	G
8	chr8:10473106:A:C	0	10473106	C	A
8	chr8:10473203:G:A	0	10473203	A	G
8	chr8:10473699:G:C	0	10473699	C	G
8	chr8:10474026:T:A	0	10474026	A	T
8	chr8:10474126:C:A	0	10474126	A	C
8	chr8:10474203:C:A	0	10474203	A	C
8	chr8:10474512:C:T	0	10474512	T	C
8	chr8:10475481:C:G	0	10475481	G	C
8	chr8:10476289:G:A	0	10476289	A	G
8	chr8:10476451:C:T	0	10476451	T	C
8	chr8:10477451:T:C	0	10477451	C	T
8	chr8:10477522:G:T	0	10477522	T	G
8	chr8:10477750:A:T	0	10477750	T	A
8	chr8:10478137:G:A	0	10478137	A	G
8	chr8:10479170:G:T	0	10479170	T	G
8	chr8:10479253:G:C	0	10479253	C	G
8	chr8:10479939:T:C	0	10479939	C	T
8	chr8:10481414:C:T	0	10481414	T	C
8	chr8:10481969:C:T	0	10481969	T	C
8	chr8:10482756:G:A	0	10482756	A	G
8	chr8:10482989:TC:T	0	10482989	T	TC
8	chr8:10483263:C:T	0	10483263	T	C
8	chr8:10483640:C:G	0	10483640	G	C
8	chr8:10484328:A:G	0	10484328	G	A
8	chr8:10484393:G:A	0	10484393	A	G
8	chr8:10484402:G:A	0	10484402	A	G
8	chr8:10487451:T:C	0	10487451	C	T
8	chr8:10487482:C:T	0	10487482	T	C
8	chr8:10487512:T:C	0	10487512	C	T
8	chr8:10488243:C:T	0	10488243	T	C
8	chr8:10488302:G:A	0	10488302	A	G
8	chr8:10488667:C:T	0	10488667	T	C
8	chr8:10488759:A:T	0	10488759	T	A
8	chr8:10489073:A:C	0	10489073	C	A
8	chr8:10489078:A:G	0	10489078	G	A
8	chr8:10489141:C:T	0	10489141	T	C
8	chr8:10489271:C:T	0	10489271	T	C
8	chr8:10489570:G:A	0	10489570	A	G
8	chr8:10489721:A:G	0	10489721	G	A
8	chr8:10490586:T:C	0	10490586	C	T
8	chr8:10490886:G:T	0	10490886	T	G
8	chr8:10491771:A:T	0	10491771	T	A
8	chr8:10491938:C:T	0	10491938	T	C
8	chr8:10492162:C:G	0	10492162	G	C
8	chr8:10493274:A:G	0	10493274	G	A
8	chr8:10493729:G:A	0	10493729	A	G
8	chr8:10494383:C:T	0	10494383	T	C
8	chr8:10494435:T:C	0	10494435	C	T
8	chr8:10494552:C:T	0	10494552	T	C
8	chr8:10494720:T:C	0	10494720	C	T
8	chr8:10494953:C:G	0	10494953	G	C
8	chr8:10495780:G:A	0	10495780	A	G
8	chr8:10495785:A:G	0	10495785	G	A
8	chr8:10496595:G:T	0	10496595	T	G
8	chr8:10496666:C:G	0	10496666	G	C
8	chr8:10496814:T:C	0	10496814	C	T
8	chr8:10496971:G:A	0	10496971	A	G
8	chr8:10497051:A:C	0	10497051	C	A
8	chr8:10497462:A:G	0	10497462	G	A
8	chr8:10497868:C:A	0	10497868	A	C
8	chr8:10498007:G:A	0	10498007	A	G
8	chr8:10498201:C:A	0	10498201	A	C
8	chr8:10498662:G:T	0	10498662	T	G
8	chr8:10498673:C:T	0	10498673	T	C
8	chr8:10498677:C:T	0	10498677	T	C
8	chr8:10498923:C:A	0	10498923	A	C
8	chr8:10498939:G:A	0	10498939	A	G
8	chr8:10499264:C:T	0	10499264	T	C
8	chr8:10499504:T:TAGGG	0	10499504	TAGGG	T
8	chr8:10499984:T:G	0	10499984	G	T
8	chr8:10501884:A:C	0	10501884	C	A
8	chr8:10502027:C:T	0	10502027	T	C
8	chr8:10502501:C:T	0	10502501	T	C
8	chr8:10502684:C:G	0	10502684	G	C
8	chr8:10503277:G:A	0	10503277	A	G
8	chr8:10503584:T:A	0	10503584	A	T
8	chr8:10504004:C:T	0	10504004	T	C
8	chr8:10504573:G:A	0	10504573	A	G
8	chr8:10504833:A:T	0	10504833	T	A
8	chr8:10505879:T:C	0	10505879	C	T
8	chr8:10506581:T:G	0	10506581	G	T
8	chr8:10506994:G:A	0	10506994	A	G
8	chr8:10507671:C:T	0	10507671	T	C
8	chr8:10507711:C:A	0	10507711	A	C
8	chr8:10508101:T:C	0	10508101	C	T
8	chr8:10508103:T:C	0	10508103	C	T
8	chr8:10508574:T:G	0	10508574	G	T
8	chr8:10508653:T:C	0	10508653	C	T
8	chr8:10508800:T:G	0	10508800	G	T
8	chr8:10509292:G:A	0	10509292	A	G
8	chr8:10509539:T:C	0	10509539	C	T
8	chr8:10511083:G:A	0	10511083	A	G
8	chr8:10513751:T:A	0	10513751	A	T
8	chr8:10514146:T:C	0	10514146	C	T
8	chr8:10514738:C:T	0	10514738	T	C
8	chr8:10515865:G:T	0	10515865	T	G
8	chr8:10516143:A:G	0	10516143	G	A
8	chr8:10516870:A:G	0	10516870	G	A
8	chr8:10518145:G:A	0	10518145	A	G
8	chr8:10518239:C:T	0	10518239	T	C
8	chr8:10518390:A:G	0	10518390	G	A
8	chr8:10519023:G:A	0	10519023	A	G
8	chr8:10519316:CTT:C	0	10519316	C	CTT
8	chr8:10519449:C:T	0	10519449	T	C
8	chr8:10519721:T:C	0	10519721	C	T
8	chr8:10520024:C:T	0	10520024	T	C
8	chr8:10520351:T:C	0	10520351	C	T
8	chr8:10520444:A:T	0	10520444	T	A
8	chr8:10520578:C:G	0	10520578	G	C
8	chr8:10520895:T:C	0	10520895	C	T
8	chr8:10521374:G:A	0	10521374	A	G
8	chr8:10521424:T:C	0	10521424	C	T
8	chr8:10521514:G:A	0	10521514	A	G
8	chr8:10521524:G:T	0	10521524	T	G
8	chr8:10523436:A:G	0	10523436	G	A
8	chr8:10523452:C:T	0	10523452	T	C
8	chr8:10524161:G:A	0	10524161	A	G
8	chr8:10524833:C:T	0	10524833	T	C
8	chr8:10524955:A:C	0	10524955	C	A
8	chr8:10524963:G:T	0	10524963	T	G
8	chr8:10525218:T:C	0	10525218	C	T
8	chr8:10525219:G:A	0	10525219	A	G
8	chr8:10525222:C:T	0	10525222	T	C
8	chr8:10525241:C:T	0	10525241	T	C
8	chr8:10525251:A:C	0	10525251	C	A
8	chr8:10525483:T:G	0	10525483	G	T
8	chr8:10525628:G:A	0	10525628	A	G
8	chr8:10525721:C:G	0	10525721	G	C
8	chr8:10526877:C:T	0	10526877	T	C
8	chr8:10527155:T:A	0	10527155	A	T
8	chr8:10528066:A:T	0	10528066	T	A
8	chr8:10528412:G:A	0	10528412	A	G
8	chr8:10528560:G:A	0	10528560	A	G
8	chr8:10528870:C:T	0	10528870	T	C
8	chr8:10529343:T:A	0	10529343	A	T
8	chr8:10530522:A:G	0	10530522	G	A
8	chr8:10530988:G:C	0	10530988	C	G
8	chr8:10531316:G:A	0	10531316	A	G
8	chr8:10531972:C:A	0	10531972	A	C
8	chr8:10532002:C:T	0	10532002	T	C
8	chr8:10532149:C:T	0	10532149	T	C
8	chr8:10532810:C:T	0	10532810	T	C
8	chr8:10532942:C:T	0	10532942	T	C
8	chr8:10533306:CA:C	0	10533306	C	CA
8	chr8:10533720:G:A	0	10533720	A	G
8	chr8:10533846:T:C	0	10533846	C	T
8	chr8:10534407:C:T	0	10534407	T	C
8	chr8:10534520:G:A	0	10534520	A	G
8	chr8:10534560:C:CA	0	10534560	CA	C
8	chr8:10535679:A:C	0	10535679	C	A
8	chr8:10535744:A:G	0	10535744	G	A
8	chr8:10536172:G:A	0	10536172	A	G
8	chr8:10536606:G:A	0	10536606	A	G
8	chr8:10537276:G:A	0	10537276	A	G
8	chr8:10537385:T:G	0	10537385	G	T
8	chr8:10537473:G:A	0	10537473	A	G
8	chr8:10537579:AT:A	0	10537579	A	AT
8	chr8:10537985:C:T	0	10537985	T	C
8	chr8:10538231:G:T	0	10538231	T	G
8	chr8:10538546:G:C	0	10538546	C	G
8	chr8:10539048:T:C	0	10539048	C	T
8	chr8:10540026:G:T	0	10540026	T	G
8	chr8:10540112:T:G	0	10540112	G	T
8	chr8:10540684:C:T	0	10540684	T	C
8	chr8:10541409:C:T	0	10541409	T	C
8	chr8:10541619:A:G	0	10541619	G	A
8	chr8:10541844:C:T	0	10541844	T	C
8	chr8:10541917:G:A	0	10541917	A	G
8	chr8:10542162:C:T	0	10542162	T	C
8	chr8:10542224:G:C	0	10542224	C	G
8	chr8:10542445:A:G	0	10542445	G	A
8	chr8:10542592:A:G	0	10542592	G	A
8	chr8:10542781:G:C	0	10542781	C	G
8	chr8:10543273:G:A	0	10543273	A	G
8	chr8:10543727:TTA:T	0	10543727	T	TTA
8	chr8:10543746:G:C	0	10543746	C	G
8	chr8:10543870:A:G	0	10543870	G	A
8	chr8:10544079:A:C	0	10544079	C	A
8	chr8:10544140:TATTAA:T	0	10544140	T	TATTAA
8	chr8:10544275:T:C	0	10544275	C	T
8	chr8:10544427:G:A	0	10544427	A	G
8	chr8:10544525:A:C	0	10544525	C	A
8	chr8:10544637:G:A	0	10544637	A	G
8	chr8:10544905:C:G	0	10544905	G	C
8	chr8:10545254:A:G	0	10545254	G	A
8	chr8:10545961:T:C	0	10545961	C	T
8	chr8:10546162:C:T	0	10546162	T	C
8	chr8:10546755:C:A	0	10546755	A	C
8	chr8:10547110:A:C	0	10547110	C	A
8	chr8:10547924:T:A	0	10547924	A	T
8	chr8:10547960:GGAA:G	0	10547960	G	GGAA
8	chr8:10548075:A:C	0	10548075	C	A
8	chr8:10548506:G:C	0	10548506	C	G
8	chr8:10548648:G:C	0	10548648	C	G
8	chr8:10549023:C:T	0	10549023	T	C
8	chr8:10549104:A:G	0	10549104	G	A
8	chr8:10549337:G:A	0	10549337	A	G
8	chr8:10549790:C:CT	0	10549790	CT	C
8	chr8:10549873:A:G	0	10549873	G	A
8	chr8:10549889:G:C	0	10549889	C	G
8	chr8:10551978:T:G	0	10551978	G	T
8	chr8:10553985:T:C	0	10553985	C	T
8	chr8:10554233:G:A	0	10554233	A	G
8	chr8:10554465:T:C	0	10554465	C	T
8	chr8:10554606:A:G	0	10554606	G	A
8	chr8:10555591:T:A	0	10555591	A	T
8	chr8:10555658:T:C	0	10555658	C	T
8	chr8:10555797:G:C	0	10555797	C	G
8	chr8:10556606:GGC:G	0	10556606	G	GGC
8	chr8:10556630:T:C	0	10556630	C	T
8	chr8:10556715:A:G	0	10556715	G	A
8	chr8:10556844:C:T	0	10556844	T	C
8	chr8:10557474:C:G	0	10557474	G	C
8	chr8:10558221:A:G	0	10558221	G	A
8	chr8:10558507:A:G	0	10558507	G	A
8	chr8:10558840:C:T	0	10558840	T	C
8	chr8:10559384:G:A	0	10559384	A	G
8	chr8:10559686:C:T	0	10559686	T	C
8	chr8:10560529:C:T	0	10560529	T	C
8	chr8:10560706:C:T	0	10560706	T	C
8	chr8:10560711:C:G	0	10560711	G	C
8	chr8:10561384:T:C	0	10561384	C	T
8	chr8:10561830:G:C	0	10561830	C	G
8	chr8:10562085:G:A	0	10562085	A	G
8	chr8:10562974:A:G	0	10562974	G	A
8	chr8:10563198:T:C	0	10563198	C	T
8	chr8:10563401:T:C	0	10563401	C	T
8	chr8:10563875:G:A	0	10563875	A	G
8	chr8:10564457:T:C	0	10564457	C	T
8	chr8:10565463:T:A	0	10565463	A	T
8	chr8:10565994:C:T	0	10565994	T	C
8	chr8:10566059:T:G	0	10566059	G	T
8	chr8:10566252:G:C	0	10566252	C	G
8	chr8:10567354:T:C	0	10567354	C	T
8	chr8:10569985:C:G	0	10569985	G	C
8	chr8:10570910:C:G	0	10570910	G	C
8	chr8:10571354:C:T	0	10571354	T	C
8	chr8:10572148:CCCAA:C	0	10572148	C	CCCAA
8	chr8:10572729:G:A	0	10572729	A	G
8	chr8:10572938:T:C	0	10572938	C	T
8	chr8:10573089:G:A	0	10573089	A	G
8	chr8:10573961:T:C	0	10573961	C	T
8	chr8:10573976:T:C	0	10573976	C	T
8	chr8:10574644:A:G	0	10574644	G	A
8	chr8:10575028:A:G	0	10575028	G	A
8	chr8:10576505:T:C	0	10576505	C	T
8	chr8:10576736:C:G	0	10576736	G	C
8	chr8:10577293:AG:A	0	10577293	A	AG
8	chr8:10577843:C:G	0	10577843	G	C
8	chr8:10577912:G:A	0	10577912	A	G
8	chr8:10578405:A:G	0	10578405	G	A
8	chr8:10578843:A:C	0	10578843	C	A
8	chr8:10578922:G:A	0	10578922	A	G
8	chr8:10579569:C:A	0	10579569	A	C
8	chr8:10580358:G:A	0	10580358	A	G
8	chr8:10581286:C:T	0	10581286	T	C
8	chr8:10581431:TC:T	0	10581431	T	TC
8	chr8:10581779:G:A	0	10581779	A	G
8	chr8:10581974:G:A	0	10581974	A	G
8	chr8:10583499:AC:A	0	10583499	A	AC
8	chr8:10584503:G:A	0	10584503	A	G
8	chr8:10584524:G:A	0	10584524	A	G
8	chr8:10585119:G:C	0	10585119	C	G
8	chr8:10586003:A:T	0	10586003	T	A
8	chr8:10586627:G:A	0	10586627	A	G
8	chr8:10587037:C:A	0	10587037	A	C
8	chr8:10587976:T:C	0	10587976	C	T
8	chr8:10588081:T:A	0	10588081	A	T
8	chr8:10590253:A:G	0	10590253	G	A
8	chr8:10591184:A:C	0	10591184	C	A
8	chr8:10591686:G:A	0	10591686	A	G
8	chr8:10593747:G:A	0	10593747	A	G
8	chr8:10593798:C:T	0	10593798	T	C
8	chr8:10593825:C:G	0	10593825	G	C
8	chr8:10594953:C:A	0	10594953	A	C
8	chr8:10595739:C:T	0	10595739	T	C
8	chr8:10595909:A:C	0	10595909	C	A
8	chr8:10595949:T:C	0	10595949	C	T
8	chr8:10596016:G:A	0	10596016	A	G
8	chr8:10596187:A:G	0	10596187	G	A
8	chr8:10596346:A:G	0	10596346	G	A
8	chr8:10597119:C:T	0	10597119	T	C
8	chr8:10597618:C:T	0	10597618	T	C
8	chr8:10597683:C:T	0	10597683	T	C
8	chr8:10597910:G:A	0	10597910	A	G
8	chr8:10597928:C:T	0	10597928	T	C
8	chr8:10598258:A:T	0	10598258	T	A
8	chr8:10598601:T:C	0	10598601	C	T
8	chr8:10599447:CT:C	0	10599447	C	CT
8	chr8:10599532:G:A	0	10599532	A	G
8	chr8:10599675:C:T	0	10599675	T	C
8	chr8:10600197:G:A	0	10600197	A	G
8	chr8:10600476:T:A	0	10600476	A	T
8	chr8:10600531:A:G	0	10600531	G	A
8	chr8:10600603:T:C	0	10600603	C	T
8	chr8:10600771:G:C	0	10600771	C	G
8	chr8:10600866:G:A	0	10600866	A	G
8	chr8:10600867:G:A	0	10600867	A	G
8	chr8:10601143:G:A	0	10601143	A	G
8	chr8:10601490:T:A	0	10601490	A	T
8	chr8:10601608:T:C	0	10601608	C	T
8	chr8:10601795:G:A	0	10601795	A	G
8	chr8:10601877:A:G	0	10601877	G	A
8	chr8:10602084:T:G	0	10602084	G	T
8	chr8:10602877:C:G	0	10602877	G	C
8	chr8:10603330:G:A	0	10603330	A	G
8	chr8:10603974:G:A	0	10603974	A	G
8	chr8:10604370:C:A	0	10604370	A	C
8	chr8:10604836:C:A	0	10604836	A	C
8	chr8:10605296:C:T	0	10605296	T	C
8	chr8:10605687:T:C	0	10605687	C	T
8	chr8:10606072:G:A	0	10606072	A	G
8	chr8:10606124:C:T	0	10606124	T	C
8	chr8:10606565:A:C	0	10606565	C	A
8	chr8:10606651:G:A	0	10606651	A	G
8	chr8:10606696:G:A	0	10606696	A	G
8	chr8:10606797:G:A	0	10606797	A	G
8	chr8:10607245:C:T	0	10607245	T	C
```
