## Supplementary material for "Characterization of shared and ancestry-specific signals driving complex traits using multi-ancestry fine-mapping": s1_data.bim

```
8	chr8:21379051:A:G	0	21379051	G	A
8	chr8:21379586:C:G	0	21379586	G	C
8	chr8:21380202:C:T	0	21380202	T	C
8	chr8:21381142:G:A	0	21381142	A	G
8	chr8:21381184:C:T	0	21381184	T	C
8	chr8:21381244:G:A	0	21381244	A	G
8	chr8:21381374:T:C	0	21381374	C	T
8	chr8:21382544:G:A	0	21382544	A	G
8	chr8:21382876:A:G	0	21382876	G	A
8	chr8:21383035:C:T	0	21383035	T	C
8	chr8:21383194:C:T	0	21383194	T	C
8	chr8:21384231:G:C	0	21384231	C	G
8	chr8:21384271:T:C	0	21384271	C	T
8	chr8:21384765:T:C	0	21384765	C	T
8	chr8:21385689:C:T	0	21385689	T	C
8	chr8:21386891:G:A	0	21386891	A	G
8	chr8:21387038:A:G	0	21387038	G	A
8	chr8:21388289:C:A	0	21388289	A	C
8	chr8:21388863:G:C	0	21388863	C	G
8	chr8:21389354:AG:A	0	21389354	A	AG
8	chr8:21389787:A:G	0	21389787	G	A
8	chr8:21390000:C:T	0	21390000	T	C
8	chr8:21390986:A:G	0	21390986	G	A
8	chr8:21391152:G:C	0	21391152	C	G
8	chr8:21391610:G:A	0	21391610	A	G
8	chr8:21391729:T:C	0	21391729	C	T
8	chr8:21391785:C:A	0	21391785	A	C
8	chr8:21392253:G:T	0	21392253	T	G
8	chr8:21393503:CATTG:C	0	21393503	C	CATTG
8	chr8:21393511:T:TGA	0	21393511	TGA	T
8	chr8:21393833:A:G	0	21393833	G	A
8	chr8:21394619:C:G	0	21394619	G	C
8	chr8:21394681:C:T	0	21394681	T	C
8	chr8:21394957:T:C	0	21394957	C	T
8	chr8:21395026:G:T	0	21395026	T	G
8	chr8:21398207:T:C	0	21398207	C	T
8	chr8:21399684:A:G	0	21399684	G	A
8	chr8:21400085:A:G	0	21400085	G	A
8	chr8:21400443:T:C	0	21400443	C	T
8	chr8:21400450:C:T	0	21400450	T	C
8	chr8:21401245:T:C	0	21401245	C	T
8	chr8:21402211:C:T	0	21402211	T	C
8	chr8:21402845:A:G	0	21402845	G	A
8	chr8:21403269:A:G	0	21403269	G	A
8	chr8:21404162:G:T	0	21404162	T	G
8	chr8:21404312:C:A	0	21404312	A	C
8	chr8:21405075:C:T	0	21405075	T	C
8	chr8:21406467:G:A	0	21406467	A	G
8	chr8:21406819:G:C	0	21406819	C	G
8	chr8:21409067:C:A	0	21409067	A	C
8	chr8:21410106:C:T	0	21410106	T	C
8	chr8:21410779:G:A	0	21410779	A	G
8	chr8:21411436:A:C	0	21411436	C	A
8	chr8:21412551:C:A	0	21412551	A	C
8	chr8:21412628:T:A	0	21412628	A	T
8	chr8:21413190:C:T	0	21413190	T	C
8	chr8:21413213:G:A	0	21413213	A	G
8	chr8:21413357:T:C	0	21413357	C	T
8	chr8:21413384:G:A	0	21413384	A	G
8	chr8:21413508:A:G	0	21413508	G	A
8	chr8:21413623:A:G	0	21413623	G	A
8	chr8:21414074:C:T	0	21414074	T	C
8	chr8:21414367:A:G	0	21414367	G	A
8	chr8:21414526:T:C	0	21414526	C	T
8	chr8:21414785:T:C	0	21414785	C	T
8	chr8:21414819:A:T	0	21414819	T	A
8	chr8:21415269:G:C	0	21415269	C	G
8	chr8:21415534:G:C	0	21415534	C	G
8	chr8:21415736:A:G	0	21415736	G	A
8	chr8:21415966:T:TGGA	0	21415966	TGGA	T
8	chr8:21415992:G:A	0	21415992	A	G
8	chr8:21416126:A:G	0	21416126	G	A
8	chr8:21416265:G:A	0	21416265	A	G
8	chr8:21416765:T:C	0	21416765	C	T
8	chr8:21417147:C:G	0	21417147	G	C
8	chr8:21417424:A:T	0	21417424	T	A
8	chr8:21417445:G:T	0	21417445	T	G
8	chr8:21417786:C:T	0	21417786	T	C
8	chr8:21418094:T:C	0	21418094	C	T
8	chr8:21418364:A:T	0	21418364	T	A
8	chr8:21418456:G:C	0	21418456	C	G
8	chr8:21418972:A:C	0	21418972	C	A
8	chr8:21418996:G:A	0	21418996	A	G
8	chr8:21419213:C:T	0	21419213	T	C
8	chr8:21419273:G:A	0	21419273	A	G
8	chr8:21419321:C:G	0	21419321	G	C
8	chr8:21419607:C:T	0	21419607	T	C
8	chr8:21419705:A:G	0	21419705	G	A
8	chr8:21419875:A:G	0	21419875	G	A
8	chr8:21420042:C:T	0	21420042	T	C
8	chr8:21420422:C:T	0	21420422	T	C
8	chr8:21420454:A:G	0	21420454	G	A
8	chr8:21420519:C:A	0	21420519	A	C
8	chr8:21420738:T:A	0	21420738	A	T
8	chr8:21420845:C:G	0	21420845	G	C
8	chr8:21420944:C:T	0	21420944	T	C
8	chr8:21421690:G:A	0	21421690	A	G
8	chr8:21422159:T:A	0	21422159	A	T
8	chr8:21422813:G:A	0	21422813	A	G
8	chr8:21424850:G:A	0	21424850	A	G
8	chr8:21425289:C:T	0	21425289	T	C
8	chr8:21425294:T:C	0	21425294	C	T
8	chr8:21425323:T:C	0	21425323	C	T
8	chr8:21426000:T:C	0	21426000	C	T
8	chr8:21426086:T:C	0	21426086	C	T
8	chr8:21426301:G:A	0	21426301	A	G
8	chr8:21426326:T:C	0	21426326	C	T
8	chr8:21426454:G:A	0	21426454	A	G
8	chr8:21426489:C:T	0	21426489	T	C
8	chr8:21426816:T:C	0	21426816	C	T
8	chr8:21427260:C:A	0	21427260	A	C
8	chr8:21427597:A:G	0	21427597	G	A
8	chr8:21427734:T:G	0	21427734	G	T
8	chr8:21427742:T:C	0	21427742	C	T
8	chr8:21427935:C:A	0	21427935	A	C
8	chr8:21428199:T:C	0	21428199	C	T
8	chr8:21429594:G:A	0	21429594	A	G
8	chr8:21430651:G:A	0	21430651	A	G
8	chr8:21430734:C:A	0	21430734	A	C
8	chr8:21430931:A:T	0	21430931	T	A
8	chr8:21431071:G:A	0	21431071	A	G
8	chr8:21432001:A:C	0	21432001	C	A
8	chr8:21432480:G:A	0	21432480	A	G
8	chr8:21432655:T:G	0	21432655	G	T
8	chr8:21432730:A:G	0	21432730	G	A
8	chr8:21432838:T:C	0	21432838	C	T
8	chr8:21432921:T:C	0	21432921	C	T
8	chr8:21433188:G:C	0	21433188	C	G
8	chr8:21433491:C:T	0	21433491	T	C
8	chr8:21433725:A:C	0	21433725	C	A
8	chr8:21433811:G:A	0	21433811	A	G
8	chr8:21434722:G:A	0	21434722	A	G
8	chr8:21434902:C:T	0	21434902	T	C
8	chr8:21434964:T:C	0	21434964	C	T
8	chr8:21436037:A:G	0	21436037	G	A
8	chr8:21436357:C:T	0	21436357	T	C
8	chr8:21436459:T:G	0	21436459	G	T
8	chr8:21436888:A:G	0	21436888	G	A
8	chr8:21437291:G:A	0	21437291	A	G
8	chr8:21438129:G:A	0	21438129	A	G
8	chr8:21438282:C:A	0	21438282	A	C
8	chr8:21439214:G:A	0	21439214	A	G
8	chr8:21439215:A:T	0	21439215	T	A
8	chr8:21439333:C:T	0	21439333	T	C
8	chr8:21440134:T:C	0	21440134	C	T
8	chr8:21441024:T:C	0	21441024	C	T
8	chr8:21441316:G:A	0	21441316	A	G
8	chr8:21442285:T:C	0	21442285	C	T
8	chr8:21442316:A:G	0	21442316	G	A
8	chr8:21442369:G:A	0	21442369	A	G
8	chr8:21442504:T:C	0	21442504	C	T
8	chr8:21442765:A:G	0	21442765	G	A
8	chr8:21444114:C:A	0	21444114	A	C
8	chr8:21445422:GA:G	0	21445422	G	GA
8	chr8:21445505:A:G	0	21445505	G	A
8	chr8:21445800:G:A	0	21445800	A	G
8	chr8:21447604:A:G	0	21447604	G	A
8	chr8:21448106:G:A	0	21448106	A	G
8	chr8:21448118:T:C	0	21448118	C	T
8	chr8:21448659:C:T	0	21448659	T	C
8	chr8:21450389:G:A	0	21450389	A	G
8	chr8:21450469:C:T	0	21450469	T	C
8	chr8:21450568:T:C	0	21450568	C	T
8	chr8:21450679:GC:G	0	21450679	G	GC
8	chr8:21450775:T:C	0	21450775	C	T
8	chr8:21450938:A:G	0	21450938	G	A
8	chr8:21450978:G:T	0	21450978	T	G
8	chr8:21451146:G:C	0	21451146	C	G
8	chr8:21451604:A:G	0	21451604	G	A
8	chr8:21451721:G:A	0	21451721	A	G
8	chr8:21453167:G:C	0	21453167	C	G
8	chr8:21453208:T:C	0	21453208	C	T
8	chr8:21453262:T:C	0	21453262	C	T
8	chr8:21453804:C:A	0	21453804	A	C
8	chr8:21453853:G:A	0	21453853	A	G
8	chr8:21454047:T:C	0	21454047	C	T
8	chr8:21454237:A:G	0	21454237	G	A
8	chr8:21454316:A:G	0	21454316	G	A
8	chr8:21454337:A:G	0	21454337	G	A
8	chr8:21454525:T:C	0	21454525	C	T
8	chr8:21454649:C:T	0	21454649	T	C
8	chr8:21454727:C:T	0	21454727	T	C
8	chr8:21454878:A:G	0	21454878	G	A
8	chr8:21454944:T:C	0	21454944	C	T
8	chr8:21455189:T:G	0	21455189	G	T
8	chr8:21455310:C:T	0	21455310	T	C
8	chr8:21455340:G:A	0	21455340	A	G
8	chr8:21455735:C:T	0	21455735	T	C
8	chr8:21455772:G:C	0	21455772	C	G
8	chr8:21455781:A:G	0	21455781	G	A
8	chr8:21456293:G:A	0	21456293	A	G
8	chr8:21456823:C:A	0	21456823	A	C
8	chr8:21456864:T:C	0	21456864	C	T
8	chr8:21456866:C:T	0	21456866	T	C
8	chr8:21457204:G:A	0	21457204	A	G
8	chr8:21457392:A:C	0	21457392	C	A
8	chr8:21457411:G:A	0	21457411	A	G
8	chr8:21458298:G:A	0	21458298	A	G
8	chr8:21458737:C:T	0	21458737	T	C
8	chr8:21460009:C:T	0	21460009	T	C
8	chr8:21460354:T:C	0	21460354	C	T
8	chr8:21460876:C:T	0	21460876	T	C
8	chr8:21461743:G:A	0	21461743	A	G
8	chr8:21463003:A:C	0	21463003	C	A
8	chr8:21463355:G:A	0	21463355	A	G
8	chr8:21463493:C:T	0	21463493	T	C
8	chr8:21465228:A:G	0	21465228	G	A
8	chr8:21466183:A:C	0	21466183	C	A
8	chr8:21466575:C:T	0	21466575	T	C
8	chr8:21467300:G:A	0	21467300	A	G
8	chr8:21467529:A:G	0	21467529	G	A
8	chr8:21467690:G:A	0	21467690	A	G
8	chr8:21468777:G:A	0	21468777	A	G
8	chr8:21468862:G:A	0	21468862	A	G
8	chr8:21468868:G:A	0	21468868	A	G
8	chr8:21469178:A:T	0	21469178	T	A
8	chr8:21469226:G:A	0	21469226	A	G
8	chr8:21469367:C:T	0	21469367	T	C
8	chr8:21469836:T:A	0	21469836	A	T
8	chr8:21469927:G:A	0	21469927	A	G
8	chr8:21470390:T:G	0	21470390	G	T
8	chr8:21471115:A:C	0	21471115	C	A
8	chr8:21471177:G:A	0	21471177	A	G
8	chr8:21473136:G:C	0	21473136	C	G
8	chr8:21473199:A:T	0	21473199	T	A
8	chr8:21474006:T:C	0	21474006	C	T
8	chr8:21474350:C:G	0	21474350	G	C
8	chr8:21475567:G:A	0	21475567	A	G
8	chr8:21477371:T:C	0	21477371	C	T
8	chr8:21478106:T:A	0	21478106	A	T
8	chr8:21478340:A:G	0	21478340	G	A
8	chr8:21479391:A:C	0	21479391	C	A
8	chr8:21479516:A:T	0	21479516	T	A
8	chr8:21480824:C:A	0	21480824	A	C
8	chr8:21481831:C:G	0	21481831	G	C
8	chr8:21482127:T:A	0	21482127	A	T
8	chr8:21482174:T:G	0	21482174	G	T
8	chr8:21482337:C:T	0	21482337	T	C
8	chr8:21482567:T:C	0	21482567	C	T
8	chr8:21483014:A:T	0	21483014	T	A
8	chr8:21483168:C:T	0	21483168	T	C
8	chr8:21484233:T:C	0	21484233	C	T
8	chr8:21484356:C:T	0	21484356	T	C
8	chr8:21484413:G:A	0	21484413	A	G
8	chr8:21486527:A:G	0	21486527	G	A
8	chr8:21487442:T:TA	0	21487442	TA	T
8	chr8:21487590:C:T	0	21487590	T	C
8	chr8:21487900:G:A	0	21487900	A	G
8	chr8:21489035:T:C	0	21489035	C	T
8	chr8:21490482:A:T	0	21490482	T	A
8	chr8:21490841:T:C	0	21490841	C	T
8	chr8:21490914:T:C	0	21490914	C	T
8	chr8:21491000:T:C	0	21491000	C	T
8	chr8:21491582:GC:G	0	21491582	G	GC
8	chr8:21491589:C:T	0	21491589	T	C
8	chr8:21491620:T:C	0	21491620	C	T
8	chr8:21491711:C:T	0	21491711	T	C
8	chr8:21492850:C:A	0	21492850	A	C
8	chr8:21493146:T:A	0	21493146	A	T
8	chr8:21494527:C:T	0	21494527	T	C
8	chr8:21494687:A:G	0	21494687	G	A
8	chr8:21494791:G:A	0	21494791	A	G
8	chr8:21495358:C:G	0	21495358	G	C
8	chr8:21495965:C:T	0	21495965	T	C
8	chr8:21496000:T:C	0	21496000	C	T
8	chr8:21496584:G:A	0	21496584	A	G
8	chr8:21497106:T:C	0	21497106	C	T
8	chr8:21499089:T:C	0	21499089	C	T
8	chr8:21500382:G:A	0	21500382	A	G
8	chr8:21500557:A:G	0	21500557	G	A
8	chr8:21500684:G:T	0	21500684	T	G
8	chr8:21501924:C:T	0	21501924	T	C
8	chr8:21503184:G:A	0	21503184	A	G
8	chr8:21505122:T:A	0	21505122	A	T
8	chr8:21505610:A:G	0	21505610	G	A
8	chr8:21505995:G:A	0	21505995	A	G
8	chr8:21506787:C:T	0	21506787	T	C
8	chr8:21506946:C:A	0	21506946	A	C
8	chr8:21507717:A:G	0	21507717	G	A
8	chr8:21508482:C:T	0	21508482	T	C
8	chr8:21509888:A:C	0	21509888	C	A
8	chr8:21510889:G:A	0	21510889	A	G
8	chr8:21511268:G:A	0	21511268	A	G
8	chr8:21511688:C:T	0	21511688	T	C
8	chr8:21511885:G:A	0	21511885	A	G
8	chr8:21512125:G:A	0	21512125	A	G
8	chr8:21512248:G:A	0	21512248	A	G
8	chr8:21512875:T:C	0	21512875	C	T
8	chr8:21513377:T:C	0	21513377	C	T
8	chr8:21513513:C:T	0	21513513	T	C
8	chr8:21514026:A:T	0	21514026	T	A
8	chr8:21514228:G:T	0	21514228	T	G
8	chr8:21514268:T:C	0	21514268	C	T
8	chr8:21515750:C:T	0	21515750	T	C
8	chr8:21516039:A:G	0	21516039	G	A
8	chr8:21516066:C:T	0	21516066	T	C
8	chr8:21516259:T:C	0	21516259	C	T
8	chr8:21516675:A:C	0	21516675	C	A
8	chr8:21516676:G:A	0	21516676	A	G
8	chr8:21516687:C:T	0	21516687	T	C
8	chr8:21516818:T:C	0	21516818	C	T
8	chr8:21517012:C:T	0	21517012	T	C
8	chr8:21517225:G:C	0	21517225	C	G
8	chr8:21517652:G:A	0	21517652	A	G
8	chr8:21518279:C:T	0	21518279	T	C
8	chr8:21518922:G:A	0	21518922	A	G
8	chr8:21519777:T:C	0	21519777	C	T
8	chr8:21520475:T:C	0	21520475	C	T
8	chr8:21521295:G:A	0	21521295	A	G
8	chr8:21522365:A:C	0	21522365	C	A
8	chr8:21522712:T:C	0	21522712	C	T
8	chr8:21523785:A:G	0	21523785	G	A
8	chr8:21525351:C:G	0	21525351	G	C
8	chr8:21525694:C:T	0	21525694	T	C
8	chr8:21526934:A:G	0	21526934	G	A
8	chr8:21526959:T:G	0	21526959	G	T
8	chr8:21528007:G:A	0	21528007	A	G
8	chr8:21528296:T:C	0	21528296	C	T
8	chr8:21529090:G:A	0	21529090	A	G
8	chr8:21529658:C:G	0	21529658	G	C
8	chr8:21530169:G:A	0	21530169	A	G
8	chr8:21531487:G:A	0	21531487	A	G
8	chr8:21533027:A:G	0	21533027	G	A
8	chr8:21534333:G:T	0	21534333	T	G
8	chr8:21534453:C:T	0	21534453	T	C
8	chr8:21535408:G:C	0	21535408	C	G
8	chr8:21536179:A:G	0	21536179	G	A
8	chr8:21536592:T:G	0	21536592	G	T
8	chr8:21538097:G:A	0	21538097	A	G
8	chr8:21538117:C:G	0	21538117	G	C
8	chr8:21538857:A:G	0	21538857	G	A
8	chr8:21541562:G:A	0	21541562	A	G
8	chr8:21542688:C:G	0	21542688	G	C
8	chr8:21543991:A:G	0	21543991	G	A
8	chr8:21544465:G:A	0	21544465	A	G
8	chr8:21544485:A:G	0	21544485	G	A
8	chr8:21544568:A:G	0	21544568	G	A
8	chr8:21545508:G:A	0	21545508	A	G
8	chr8:21546744:C:T	0	21546744	T	C
8	chr8:21546870:G:A	0	21546870	A	G
8	chr8:21546942:A:G	0	21546942	G	A
8	chr8:21548689:C:G	0	21548689	G	C
8	chr8:21549881:T:C	0	21549881	C	T
8	chr8:21550694:G:T	0	21550694	T	G
8	chr8:21550707:A:G	0	21550707	G	A
8	chr8:21551830:C:T	0	21551830	T	C
8	chr8:21551886:A:G	0	21551886	G	A
8	chr8:21551930:T:A	0	21551930	A	T
8	chr8:21552123:G:T	0	21552123	T	G
8	chr8:21554068:A:T	0	21554068	T	A
8	chr8:21555461:T:C	0	21555461	C	T
8	chr8:21555649:T:C	0	21555649	C	T
8	chr8:21556475:T:C	0	21556475	C	T
8	chr8:21557027:C:A	0	21557027	A	C
8	chr8:21558076:A:G	0	21558076	G	A
8	chr8:21558519:G:T	0	21558519	T	G
8	chr8:21559460:A:G	0	21559460	G	A
8	chr8:21559512:C:T	0	21559512	T	C
8	chr8:21561279:G:A	0	21561279	A	G
8	chr8:21562347:T:C	0	21562347	C	T
8	chr8:21562774:C:T	0	21562774	T	C
8	chr8:21563051:A:G	0	21563051	G	A
8	chr8:21565089:C:T	0	21565089	T	C
8	chr8:21568429:T:C	0	21568429	C	T
8	chr8:21569010:T:C	0	21569010	C	T
8	chr8:21570160:A:G	0	21570160	G	A
8	chr8:21570263:GACTGGT:G	0	21570263	G	GACTGGT
8	chr8:21570541:T:A	0	21570541	A	T
8	chr8:21570753:C:T	0	21570753	T	C
8	chr8:21577066:T:C	0	21577066	C	T
8	chr8:21577558:G:A	0	21577558	A	G
8	chr8:21577962:G:T	0	21577962	T	G
8	chr8:21579482:G:A	0	21579482	A	G
8	chr8:21580341:ATC:A	0	21580341	A	ATC
8	chr8:21580900:T:C	0	21580900	C	T
8	chr8:21581016:C:T	0	21581016	T	C
8	chr8:21581272:G:A	0	21581272	A	G
8	chr8:21582773:G:A	0	21582773	A	G
8	chr8:21583524:G:A	0	21583524	A	G
8	chr8:21584144:C:A	0	21584144	A	C
8	chr8:21585106:C:T	0	21585106	T	C
8	chr8:21586045:C:T	0	21586045	T	C
8	chr8:21586832:T:A	0	21586832	A	T
8	chr8:21588367:C:T	0	21588367	T	C
8	chr8:21588481:C:T	0	21588481	T	C
8	chr8:21588641:AG:A	0	21588641	A	AG
8	chr8:21589065:TC:T	0	21589065	T	TC
8	chr8:21589698:A:G	0	21589698	G	A
8	chr8:21589765:G:T	0	21589765	T	G
8	chr8:21590569:C:G	0	21590569	G	C
8	chr8:21590626:G:C	0	21590626	C	G
8	chr8:21590752:T:C	0	21590752	C	T
8	chr8:21591071:G:A	0	21591071	A	G
8	chr8:21591124:T:C	0	21591124	C	T
8	chr8:21591147:A:G	0	21591147	G	A
8	chr8:21591152:T:C	0	21591152	C	T
8	chr8:21591286:A:C	0	21591286	C	A
8	chr8:21591482:G:A	0	21591482	A	G
8	chr8:21591531:G:A	0	21591531	A	G
8	chr8:21591653:G:A	0	21591653	A	G
8	chr8:21591766:C:T	0	21591766	T	C
8	chr8:21591775:A:G	0	21591775	G	A
8	chr8:21592041:A:G	0	21592041	G	A
8	chr8:21592052:AACAGGGGAAG:A	0	21592052	A	AACAGGGGAAG
8	chr8:21592103:A:G	0	21592103	G	A
8	chr8:21592668:A:C	0	21592668	C	A
8	chr8:21593304:G:A	0	21593304	A	G
8	chr8:21593437:G:A	0	21593437	A	G
8	chr8:21593549:G:A	0	21593549	A	G
8	chr8:21593562:A:G	0	21593562	G	A
8	chr8:21593675:C:T	0	21593675	T	C
8	chr8:21593921:T:C	0	21593921	C	T
8	chr8:21594121:A:G	0	21594121	G	A
8	chr8:21594128:A:G	0	21594128	G	A
8	chr8:21594208:G:A	0	21594208	A	G
8	chr8:21594383:C:T	0	21594383	T	C
8	chr8:21594737:A:G	0	21594737	G	A
8	chr8:21594863:C:T	0	21594863	T	C
8	chr8:21594914:G:A	0	21594914	A	G
8	chr8:21594955:T:C	0	21594955	C	T
8	chr8:21595281:T:C	0	21595281	C	T
8	chr8:21595350:A:G	0	21595350	G	A
8	chr8:21595505:A:G	0	21595505	G	A
8	chr8:21596057:A:T	0	21596057	T	A
8	chr8:21596271:G:A	0	21596271	A	G
8	chr8:21596353:T:G	0	21596353	G	T
8	chr8:21596516:A:G	0	21596516	G	A
8	chr8:21596672:TAAC:T	0	21596672	T	TAAC
8	chr8:21596747:C:T	0	21596747	T	C
8	chr8:21597007:T:C	0	21597007	C	T
8	chr8:21597124:A:G	0	21597124	G	A
8	chr8:21597166:G:A	0	21597166	A	G
8	chr8:21597375:C:T	0	21597375	T	C
8	chr8:21597780:G:T	0	21597780	T	G
8	chr8:21597813:C:T	0	21597813	T	C
8	chr8:21598605:G:A	0	21598605	A	G
8	chr8:21598764:C:T	0	21598764	T	C
8	chr8:21598825:C:T	0	21598825	T	C
8	chr8:21599104:G:A	0	21599104	A	G
8	chr8:21599210:C:T	0	21599210	T	C
8	chr8:21599263:A:G	0	21599263	G	A
8	chr8:21599504:A:G	0	21599504	G	A
8	chr8:21599725:T:A	0	21599725	A	T
8	chr8:21599747:C:T	0	21599747	T	C
8	chr8:21599801:G:A	0	21599801	A	G
8	chr8:21599825:AGGAGGAAG:A	0	21599825	A	AGGAGGAAG
8	chr8:21601661:C:T	0	21601661	T	C
8	chr8:21602055:G:A	0	21602055	A	G
8	chr8:21602782:C:T	0	21602782	T	C
8	chr8:21602801:G:T	0	21602801	T	G
8	chr8:21604069:G:A	0	21604069	A	G
8	chr8:21604364:G:A	0	21604364	A	G
8	chr8:21604834:C:A	0	21604834	A	C
8	chr8:21604945:G:A	0	21604945	A	G
8	chr8:21605340:C:T	0	21605340	T	C
8	chr8:21606220:T:C	0	21606220	C	T
8	chr8:21607176:G:A	0	21607176	A	G
8	chr8:21607464:G:A	0	21607464	A	G
8	chr8:21607958:C:T	0	21607958	T	C
8	chr8:21608738:C:T	0	21608738	T	C
8	chr8:21608755:T:C	0	21608755	C	T
8	chr8:21609470:G:A	0	21609470	A	G
8	chr8:21609661:G:A	0	21609661	A	G
8	chr8:21610756:G:C	0	21610756	C	G
8	chr8:21610830:A:G	0	21610830	G	A
8	chr8:21610985:T:C	0	21610985	C	T
8	chr8:21611312:T:C	0	21611312	C	T
8	chr8:21613370:C:T	0	21613370	T	C
8	chr8:21613376:T:C	0	21613376	C	T
8	chr8:21613497:T:C	0	21613497	C	T
8	chr8:21613900:C:T	0	21613900	T	C
8	chr8:21614079:A:C	0	21614079	C	A
8	chr8:21614334:T:A	0	21614334	A	T
8	chr8:21614430:C:T	0	21614430	T	C
8	chr8:21614517:C:T	0	21614517	T	C
8	chr8:21615384:AC:A	0	21615384	A	AC
8	chr8:21615574:C:G	0	21615574	G	C
8	chr8:21615775:C:T	0	21615775	T	C
8	chr8:21616129:A:G	0	21616129	G	A
8	chr8:21616294:C:T	0	21616294	T	C
8	chr8:21616577:G:A	0	21616577	A	G
8	chr8:21617124:G:A	0	21617124	A	G
8	chr8:21618192:G:A	0	21618192	A	G
8	chr8:21618442:A:G	0	21618442	G	A
8	chr8:21619239:C:T	0	21619239	T	C
8	chr8:21619852:G:C	0	21619852	C	G
8	chr8:21622214:C:T	0	21622214	T	C
8	chr8:21622335:G:A	0	21622335	A	G
8	chr8:21623757:GT:G	0	21623757	G	GT
8	chr8:21623819:T:C	0	21623819	C	T
8	chr8:21624877:T:C	0	21624877	C	T
8	chr8:21627631:G:A	0	21627631	A	G
8	chr8:21628243:A:G	0	21628243	G	A
8	chr8:21628329:C:T	0	21628329	T	C
8	chr8:21629728:C:T	0	21629728	T	C
8	chr8:21630086:G:A	0	21630086	A	G
8	chr8:21632426:A:T	0	21632426	T	A
8	chr8:21633478:T:G	0	21633478	G	T
8	chr8:21634253:C:T	0	21634253	T	C
8	chr8:21635464:A:G	0	21635464	G	A
8	chr8:21635652:G:A	0	21635652	A	G
8	chr8:21636370:T:C	0	21636370	C	T
8	chr8:21637269:T:C	0	21637269	C	T
8	chr8:21638215:A:T	0	21638215	T	A
8	chr8:21639617:A:T	0	21639617	T	A
8	chr8:21639638:T:C	0	21639638	C	T
8	chr8:21639639:G:A	0	21639639	A	G
8	chr8:21639886:C:G	0	21639886	G	C
8	chr8:21641187:G:A	0	21641187	A	G
8	chr8:21641596:G:T	0	21641596	T	G
8	chr8:21641616:A:T	0	21641616	T	A
8	chr8:21643217:T:G	0	21643217	G	T
8	chr8:21643425:A:G	0	21643425	G	A
8	chr8:21643953:T:C	0	21643953	C	T
8	chr8:21645034:G:T	0	21645034	T	G
8	chr8:21647747:T:A	0	21647747	A	T
8	chr8:21648686:A:T	0	21648686	T	A
8	chr8:21651219:G:A	0	21651219	A	G
8	chr8:21652576:A:T	0	21652576	T	A
8	chr8:21653188:T:A	0	21653188	A	T
8	chr8:21654915:G:A	0	21654915	A	G
8	chr8:21656401:G:A	0	21656401	A	G
8	chr8:21656666:T:C	0	21656666	C	T
8	chr8:21657592:T:C	0	21657592	C	T
8	chr8:21658534:A:T	0	21658534	T	A
8	chr8:21658974:T:C	0	21658974	C	T
8	chr8:21660051:A:C	0	21660051	C	A
8	chr8:21661454:C:G	0	21661454	G	C
8	chr8:21661903:C:T	0	21661903	T	C
8	chr8:21664387:A:T	0	21664387	T	A
8	chr8:21665387:C:T	0	21665387	T	C
8	chr8:21668346:C:G	0	21668346	G	C
8	chr8:21668427:G:A	0	21668427	A	G
8	chr8:21669784:A:G	0	21669784	G	A
8	chr8:21669839:TG:T	0	21669839	T	TG
8	chr8:21670326:C:T	0	21670326	T	C
8	chr8:21671686:T:G	0	21671686	G	T
8	chr8:21673150:T:C	0	21673150	C	T
8	chr8:21673753:T:C	0	21673753	C	T
8	chr8:21673919:T:C	0	21673919	C	T
8	chr8:21674337:T:A	0	21674337	A	T
8	chr8:21675415:C:T	0	21675415	T	C
8	chr8:21676302:C:T	0	21676302	T	C
8	chr8:21676436:C:T	0	21676436	T	C
8	chr8:21677651:A:C	0	21677651	C	A
8	chr8:21677787:C:T	0	21677787	T	C
8	chr8:21677807:A:T	0	21677807	T	A
8	chr8:21677818:C:T	0	21677818	T	C
8	chr8:21678398:A:G	0	21678398	G	A
8	chr8:21678798:C:T	0	21678798	T	C
8	chr8:21679348:G:A	0	21679348	A	G
8	chr8:21679436:G:A	0	21679436	A	G
8	chr8:21680025:A:C	0	21680025	C	A
8	chr8:21680827:C:G	0	21680827	G	C
8	chr8:21683054:G:A	0	21683054	A	G
8	chr8:21683209:G:T	0	21683209	T	G
8	chr8:21683363:C:T	0	21683363	T	C
8	chr8:21683572:A:G	0	21683572	G	A
8	chr8:21684023:G:A	0	21684023	A	G
8	chr8:21684218:C:T	0	21684218	T	C
8	chr8:21684270:G:A	0	21684270	A	G
8	chr8:21684449:A:G	0	21684449	G	A
8	chr8:21684693:C:A	0	21684693	A	C
8	chr8:21687497:T:C	0	21687497	C	T
8	chr8:21687659:A:G	0	21687659	G	A
8	chr8:21687891:G:A	0	21687891	A	G
8	chr8:21687952:G:C	0	21687952	C	G
8	chr8:21689982:G:A	0	21689982	A	G
8	chr8:21690801:C:T	0	21690801	T	C
8	chr8:21690832:C:T	0	21690832	T	C
8	chr8:21691153:G:A	0	21691153	A	G
8	chr8:21691185:A:G	0	21691185	G	A
8	chr8:21691506:G:C	0	21691506	C	G
8	chr8:21695228:G:A	0	21695228	A	G
8	chr8:21695299:G:T	0	21695299	T	G
8	chr8:21696909:GA:G	0	21696909	G	GA
8	chr8:21699220:T:C	0	21699220	C	T
8	chr8:21699773:C:T	0	21699773	T	C
8	chr8:21700556:G:C	0	21700556	C	G
8	chr8:21702943:G:A	0	21702943	A	G
8	chr8:21704607:T:C	0	21704607	C	T
8	chr8:21704643:A:G	0	21704643	G	A
8	chr8:21705480:A:G	0	21705480	G	A
8	chr8:21705501:T:C	0	21705501	C	T
8	chr8:21705624:G:A	0	21705624	A	G
8	chr8:21706780:A:T	0	21706780	T	A
8	chr8:21707576:A:C	0	21707576	C	A
8	chr8:21707653:T:C	0	21707653	C	T
8	chr8:21708079:A:G	0	21708079	G	A
8	chr8:21711025:G:C	0	21711025	C	G
8	chr8:21711085:T:C	0	21711085	C	T
8	chr8:21711673:C:T	0	21711673	T	C
8	chr8:21711751:A:G	0	21711751	G	A
8	chr8:21712875:T:C	0	21712875	C	T
8	chr8:21713957:A:G	0	21713957	G	A
8	chr8:21714668:C:T	0	21714668	T	C
8	chr8:21714720:C:T	0	21714720	T	C
8	chr8:21715583:T:C	0	21715583	C	T
8	chr8:21715620:A:G	0	21715620	G	A
8	chr8:21716426:G:A	0	21716426	A	G
8	chr8:21716447:C:T	0	21716447	T	C
8	chr8:21717929:A:G	0	21717929	G	A
8	chr8:21718968:T:C	0	21718968	C	T
8	chr8:21719010:C:T	0	21719010	T	C
8	chr8:21719456:A:AAT	0	21719456	AAT	A
8	chr8:21719673:T:C	0	21719673	C	T
8	chr8:21720155:A:AT	0	21720155	AT	A
8	chr8:21720875:T:C	0	21720875	C	T
8	chr8:21721001:A:G	0	21721001	G	A
8	chr8:21721413:T:C	0	21721413	C	T
8	chr8:21722498:G:A	0	21722498	A	G
8	chr8:21722661:C:T	0	21722661	T	C
8	chr8:21722670:C:T	0	21722670	T	C
8	chr8:21723580:G:C	0	21723580	C	G
8	chr8:21723901:C:A	0	21723901	A	C
8	chr8:21724464:G:A	0	21724464	A	G
8	chr8:21724614:G:A	0	21724614	A	G
8	chr8:21724779:T:C	0	21724779	C	T
8	chr8:21725409:G:A	0	21725409	A	G
8	chr8:21725435:C:T	0	21725435	T	C
8	chr8:21726514:G:T	0	21726514	T	G
8	chr8:21726581:G:A	0	21726581	A	G
8	chr8:21727111:G:A	0	21727111	A	G
8	chr8:21727548:G:A	0	21727548	A	G
8	chr8:21727806:C:T	0	21727806	T	C
8	chr8:21727872:T:A	0	21727872	A	T
8	chr8:21728002:G:C	0	21728002	C	G
8	chr8:21728662:C:A	0	21728662	A	C
8	chr8:21729516:G:A	0	21729516	A	G
8	chr8:21729595:C:T	0	21729595	T	C
8	chr8:21730027:G:C	0	21730027	C	G
8	chr8:21731140:C:T	0	21731140	T	C
8	chr8:21731162:G:A	0	21731162	A	G
8	chr8:21731163:T:C	0	21731163	C	T
8	chr8:21731191:C:G	0	21731191	G	C
8	chr8:21731450:T:C	0	21731450	C	T
8	chr8:21732045:G:A	0	21732045	A	G
8	chr8:21733951:C:T	0	21733951	T	C
8	chr8:21734533:AT:A	0	21734533	A	AT
8	chr8:21734655:G:A	0	21734655	A	G
8	chr8:21735009:C:T	0	21735009	T	C
8	chr8:21735080:A:G	0	21735080	G	A
8	chr8:21735249:A:G	0	21735249	G	A
8	chr8:21735325:T:C	0	21735325	C	T
8	chr8:21735724:G:A	0	21735724	A	G
8	chr8:21735830:A:C	0	21735830	C	A
8	chr8:21736639:G:C	0	21736639	C	G
8	chr8:21737173:A:G	0	21737173	G	A
8	chr8:21737246:A:G	0	21737246	G	A
8	chr8:21738054:CA:C	0	21738054	C	CA
8	chr8:21738917:A:G	0	21738917	G	A
8	chr8:21739263:A:C	0	21739263	C	A
8	chr8:21739594:G:C	0	21739594	C	G
8	chr8:21739746:T:TC	0	21739746	TC	T
8	chr8:21740565:A:G	0	21740565	G	A
8	chr8:21741307:C:T	0	21741307	T	C
8	chr8:21741725:C:T	0	21741725	T	C
8	chr8:21742489:A:T	0	21742489	T	A
8	chr8:21742957:T:C	0	21742957	C	T
8	chr8:21743761:G:A	0	21743761	A	G
8	chr8:21744680:C:T	0	21744680	T	C
8	chr8:21745327:G:A	0	21745327	A	G
8	chr8:21746286:C:T	0	21746286	T	C
8	chr8:21747224:A:C	0	21747224	C	A
8	chr8:21747246:G:A	0	21747246	A	G
8	chr8:21749000:A:T	0	21749000	T	A
8	chr8:21749171:T:C	0	21749171	C	T
8	chr8:21749719:G:A	0	21749719	A	G
8	chr8:21751215:G:A	0	21751215	A	G
8	chr8:21751586:T:C	0	21751586	C	T
8	chr8:21752340:A:G	0	21752340	G	A
8	chr8:21752369:A:G	0	21752369	G	A
8	chr8:21752830:G:A	0	21752830	A	G
8	chr8:21753212:G:A	0	21753212	A	G
8	chr8:21753885:C:T	0	21753885	T	C
8	chr8:21754338:A:C	0	21754338	C	A
8	chr8:21754637:T:C	0	21754637	C	T
8	chr8:21754756:G:A	0	21754756	A	G
8	chr8:21755602:G:A	0	21755602	A	G
8	chr8:21755973:C:T	0	21755973	T	C
8	chr8:21756356:G:A	0	21756356	A	G
8	chr8:21756558:T:C	0	21756558	C	T
8	chr8:21756644:A:G	0	21756644	G	A
8	chr8:21757620:A:G	0	21757620	G	A
8	chr8:21757837:A:T	0	21757837	T	A
8	chr8:21758226:CA:C	0	21758226	C	CA
8	chr8:21758305:C:T	0	21758305	T	C
8	chr8:21758551:T:C	0	21758551	C	T
8	chr8:21759032:G:T	0	21759032	T	G
8	chr8:21759268:C:T	0	21759268	T	C
8	chr8:21759341:G:A	0	21759341	A	G
8	chr8:21759364:C:T	0	21759364	T	C
8	chr8:21759765:T:A	0	21759765	A	T
8	chr8:21760272:T:G	0	21760272	G	T
8	chr8:21760751:C:T	0	21760751	T	C
8	chr8:21760817:A:C	0	21760817	C	A
8	chr8:21760902:A:T	0	21760902	T	A
8	chr8:21762749:T:A	0	21762749	A	T
8	chr8:21762856:C:A	0	21762856	A	C
8	chr8:21763123:T:C	0	21763123	C	T
8	chr8:21764226:G:C	0	21764226	C	G
8	chr8:21764408:C:G	0	21764408	G	C
8	chr8:21764761:C:A	0	21764761	A	C
8	chr8:21764830:T:C	0	21764830	C	T
8	chr8:21765157:A:G	0	21765157	G	A
8	chr8:21765205:G:A	0	21765205	A	G
8	chr8:21765358:G:A	0	21765358	A	G
8	chr8:21765532:G:A	0	21765532	A	G
8	chr8:21765608:T:C	0	21765608	C	T
8	chr8:21765791:TCTC:T	0	21765791	T	TCTC
8	chr8:21765882:C:T	0	21765882	T	C
8	chr8:21765910:T:C	0	21765910	C	T
8	chr8:21766061:C:T	0	21766061	T	C
8	chr8:21766066:C:T	0	21766066	T	C
8	chr8:21766472:G:T	0	21766472	T	G
8	chr8:21767215:CAA:C	0	21767215	C	CAA
8	chr8:21768505:G:A	0	21768505	A	G
8	chr8:21769162:G:C	0	21769162	C	G
8	chr8:21769571:G:T	0	21769571	T	G
8	chr8:21769662:G:A	0	21769662	A	G
8	chr8:21769736:T:C	0	21769736	C	T
8	chr8:21769740:T:C	0	21769740	C	T
8	chr8:21769742:C:T	0	21769742	T	C
8	chr8:21769858:T:G	0	21769858	G	T
8	chr8:21769941:A:G	0	21769941	G	A
8	chr8:21770127:A:G	0	21770127	G	A
8	chr8:21770178:A:G	0	21770178	G	A
8	chr8:21770472:A:G	0	21770472	G	A
8	chr8:21770709:T:C	0	21770709	C	T
8	chr8:21770773:T:C	0	21770773	C	T
8	chr8:21771008:A:C	0	21771008	C	A
8	chr8:21771066:G:A	0	21771066	A	G
8	chr8:21771291:T:C	0	21771291	C	T
8	chr8:21771473:T:C	0	21771473	C	T
8	chr8:21772196:C:T	0	21772196	T	C
8	chr8:21772341:T:C	0	21772341	C	T
8	chr8:21772876:T:A	0	21772876	A	T
8	chr8:21773224:G:A	0	21773224	A	G
8	chr8:21773459:C:T	0	21773459	T	C
8	chr8:21774344:T:C	0	21774344	C	T
8	chr8:21774349:A:G	0	21774349	G	A
8	chr8:21774636:G:C	0	21774636	C	G
8	chr8:21774688:G:C	0	21774688	C	G
8	chr8:21774736:G:A	0	21774736	A	G
8	chr8:21775085:G:C	0	21775085	C	G
8	chr8:21775967:T:C	0	21775967	C	T
8	chr8:21776385:A:G	0	21776385	G	A
8	chr8:21776848:C:G	0	21776848	G	C
8	chr8:21777551:G:C	0	21777551	C	G
8	chr8:21777616:G:A	0	21777616	A	G
8	chr8:21777769:A:G	0	21777769	G	A
8	chr8:21777778:C:T	0	21777778	T	C
8	chr8:21777844:C:A	0	21777844	A	C
8	chr8:21778143:G:A	0	21778143	A	G
8	chr8:21778172:C:A	0	21778172	A	C
8	chr8:21778213:A:G	0	21778213	G	A
8	chr8:21778547:G:T	0	21778547	T	G
8	chr8:21778631:A:G	0	21778631	G	A
8	chr8:21778806:C:G	0	21778806	G	C
8	chr8:21779040:A:T	0	21779040	T	A
8	chr8:21779206:C:T	0	21779206	T	C
8	chr8:21779563:T:C	0	21779563	C	T
8	chr8:21779616:G:A	0	21779616	A	G
8	chr8:21779628:G:A	0	21779628	A	G
8	chr8:21779742:A:G	0	21779742	G	A
8	chr8:21779825:C:T	0	21779825	T	C
8	chr8:21780182:C:T	0	21780182	T	C
8	chr8:21780211:G:A	0	21780211	A	G
8	chr8:21780593:G:A	0	21780593	A	G
8	chr8:21780912:G:A	0	21780912	A	G
8	chr8:21780968:A:T	0	21780968	T	A
8	chr8:21781051:A:G	0	21781051	G	A
8	chr8:21781113:T:A	0	21781113	A	T
8	chr8:21781632:C:T	0	21781632	T	C
8	chr8:21782095:T:C	0	21782095	C	T
8	chr8:21782862:C:A	0	21782862	A	C
8	chr8:21783159:A:G	0	21783159	G	A
8	chr8:21783624:CT:C	0	21783624	C	CT
8	chr8:21783689:C:T	0	21783689	T	C
8	chr8:21783810:A:G	0	21783810	G	A
8	chr8:21785056:T:C	0	21785056	C	T
8	chr8:21786313:A:G	0	21786313	G	A
8	chr8:21787673:G:A	0	21787673	A	G
8	chr8:21788735:T:G	0	21788735	G	T
8	chr8:21789092:CAAGGCG:C	0	21789092	C	CAAGGCG
8	chr8:21789216:G:A	0	21789216	A	G
8	chr8:21791461:C:T	0	21791461	T	C
8	chr8:21792182:A:G	0	21792182	G	A
8	chr8:21792508:G:A	0	21792508	A	G
8	chr8:21792735:T:C	0	21792735	C	T
8	chr8:21792841:G:C	0	21792841	C	G
8	chr8:21792930:G:A	0	21792930	A	G
8	chr8:21793119:G:A	0	21793119	A	G
8	chr8:21795088:T:C	0	21795088	C	T
8	chr8:21795804:G:A	0	21795804	A	G
8	chr8:21795807:C:T	0	21795807	T	C
8	chr8:21796056:A:G	0	21796056	G	A
8	chr8:21796297:G:A	0	21796297	A	G
8	chr8:21796769:G:T	0	21796769	T	G
8	chr8:21797180:A:T	0	21797180	T	A
8	chr8:21797278:C:G	0	21797278	G	C
8	chr8:21797607:C:T	0	21797607	T	C
8	chr8:21799453:A:G	0	21799453	G	A
8	chr8:21799704:A:G	0	21799704	G	A
8	chr8:21801084:C:G	0	21801084	G	C
8	chr8:21801319:A:G	0	21801319	G	A
8	chr8:21801321:A:G	0	21801321	G	A
8	chr8:21801412:C:G	0	21801412	G	C
8	chr8:21802988:G:A	0	21802988	A	G
8	chr8:21803174:G:A	0	21803174	A	G
8	chr8:21804100:T:A	0	21804100	A	T
8	chr8:21804794:T:C	0	21804794	C	T
8	chr8:21804933:C:A	0	21804933	A	C
8	chr8:21805336:A:G	0	21805336	G	A
8	chr8:21806343:C:T	0	21806343	T	C
8	chr8:21807495:G:A	0	21807495	A	G
8	chr8:21810382:A:G	0	21810382	G	A
8	chr8:21810729:A:G	0	21810729	G	A
8	chr8:21811389:A:G	0	21811389	G	A
8	chr8:21813320:T:A	0	21813320	A	T
8	chr8:21814792:C:T	0	21814792	T	C
8	chr8:21816183:C:T	0	21816183	T	C
8	chr8:21816250:A:G	0	21816250	G	A
8	chr8:21816789:A:G	0	21816789	G	A
8	chr8:21817225:T:C	0	21817225	C	T
8	chr8:21817363:C:T	0	21817363	T	C
8	chr8:21817746:C:T	0	21817746	T	C
8	chr8:21819390:C:T	0	21819390	T	C
8	chr8:21820047:C:G	0	21820047	G	C
8	chr8:21820146:G:C	0	21820146	C	G
8	chr8:21820355:T:C	0	21820355	C	T
8	chr8:21820479:C:A	0	21820479	A	C
8	chr8:21820591:A:G	0	21820591	G	A
8	chr8:21820858:T:C	0	21820858	C	T
8	chr8:21821902:C:A	0	21821902	A	C
8	chr8:21822226:G:C	0	21822226	C	G
8	chr8:21822338:G:A	0	21822338	A	G
8	chr8:21822505:G:A	0	21822505	A	G
8	chr8:21822837:G:A	0	21822837	A	G
8	chr8:21822994:T:C	0	21822994	C	T
8	chr8:21823577:G:A	0	21823577	A	G
8	chr8:21823758:G:A	0	21823758	A	G
8	chr8:21824128:A:T	0	21824128	T	A
8	chr8:21824129:T:TC	0	21824129	TC	T
8	chr8:21824135:A:G	0	21824135	G	A
8	chr8:21824532:C:T	0	21824532	T	C
8	chr8:21824722:C:T	0	21824722	T	C
8	chr8:21825653:C:T	0	21825653	T	C
8	chr8:21826135:C:T	0	21826135	T	C
8	chr8:21826252:C:T	0	21826252	T	C
8	chr8:21826786:G:A	0	21826786	A	G
8	chr8:21828000:A:G	0	21828000	G	A
8	chr8:21828050:A:C	0	21828050	C	A
8	chr8:21828064:C:G	0	21828064	G	C
8	chr8:21828437:A:G	0	21828437	G	A
8	chr8:21828553:C:T	0	21828553	T	C
8	chr8:21829298:T:C	0	21829298	C	T
8	chr8:21830266:G:A	0	21830266	A	G
8	chr8:21831244:A:G	0	21831244	G	A
8	chr8:21832327:A:G	0	21832327	G	A
8	chr8:21833118:G:A	0	21833118	A	G
8	chr8:21833352:T:C	0	21833352	C	T
8	chr8:21833536:A:G	0	21833536	G	A
8	chr8:21834371:C:T	0	21834371	T	C
8	chr8:21834379:G:T	0	21834379	T	G
8	chr8:21834534:G:A	0	21834534	A	G
8	chr8:21834717:T:C	0	21834717	C	T
8	chr8:21834942:A:G	0	21834942	G	A
8	chr8:21834986:C:T	0	21834986	T	C
8	chr8:21835122:T:G	0	21835122	G	T
8	chr8:21835466:T:C	0	21835466	C	T
8	chr8:21836486:G:A	0	21836486	A	G
8	chr8:21836496:A:C	0	21836496	C	A
8	chr8:21837270:T:C	0	21837270	C	T
8	chr8:21838446:G:A	0	21838446	A	G
8	chr8:21838883:T:G	0	21838883	G	T
8	chr8:21838929:G:A	0	21838929	A	G
8	chr8:21839143:C:G	0	21839143	G	C
8	chr8:21839612:T:G	0	21839612	G	T
8	chr8:21839613:C:G	0	21839613	G	C
8	chr8:21839716:T:C	0	21839716	C	T
8	chr8:21839932:C:T	0	21839932	T	C
8	chr8:21840758:C:T	0	21840758	T	C
8	chr8:21841221:C:T	0	21841221	T	C
8	chr8:21841965:A:G	0	21841965	G	A
8	chr8:21842448:T:C	0	21842448	C	T
8	chr8:21843863:A:G	0	21843863	G	A
8	chr8:21843996:G:T	0	21843996	T	G
8	chr8:21844692:T:C	0	21844692	C	T
8	chr8:21844791:C:T	0	21844791	T	C
8	chr8:21844949:A:G	0	21844949	G	A
8	chr8:21845534:T:A	0	21845534	A	T
8	chr8:21846036:A:C	0	21846036	C	A
8	chr8:21846658:T:A	0	21846658	A	T
8	chr8:21848323:C:G	0	21848323	G	C
8	chr8:21848563:A:G	0	21848563	G	A
8	chr8:21848786:A:C	0	21848786	C	A
8	chr8:21848788:T:G	0	21848788	G	T
8	chr8:21849474:G:A	0	21849474	A	G
8	chr8:21849678:A:C	0	21849678	C	A
8	chr8:21849846:C:G	0	21849846	G	C
8	chr8:21850019:A:G	0	21850019	G	A
8	chr8:21850202:C:G	0	21850202	G	C
8	chr8:21850774:C:G	0	21850774	G	C
8	chr8:21850797:C:T	0	21850797	T	C
8	chr8:21850813:A:G	0	21850813	G	A
8	chr8:21850860:G:A	0	21850860	A	G
8	chr8:21851169:A:G	0	21851169	G	A
8	chr8:21851574:G:C	0	21851574	C	G
8	chr8:21851836:T:C	0	21851836	C	T
8	chr8:21852001:A:G	0	21852001	G	A
8	chr8:21852246:CT:C	0	21852246	C	CT
8	chr8:21852570:A:C	0	21852570	C	A
8	chr8:21852635:T:C	0	21852635	C	T
8	chr8:21852765:A:G	0	21852765	G	A
8	chr8:21853725:G:A	0	21853725	A	G
8	chr8:21853920:T:C	0	21853920	C	T
8	chr8:21854140:A:C	0	21854140	C	A
8	chr8:21854782:C:T	0	21854782	T	C
8	chr8:21854890:G:A	0	21854890	A	G
8	chr8:21855079:C:T	0	21855079	T	C
8	chr8:21855536:G:A	0	21855536	A	G
8	chr8:21855608:C:T	0	21855608	T	C
8	chr8:21856408:G:T	0	21856408	T	G
8	chr8:21857187:G:A	0	21857187	A	G
8	chr8:21859095:G:A	0	21859095	A	G
8	chr8:21859350:C:A	0	21859350	A	C
8	chr8:21860018:G:A	0	21860018	A	G
8	chr8:21860330:G:T	0	21860330	T	G
8	chr8:21860638:G:A	0	21860638	A	G
8	chr8:21861308:G:A	0	21861308	A	G
8	chr8:21861650:G:A	0	21861650	A	G
8	chr8:21861685:G:A	0	21861685	A	G
8	chr8:21861692:A:C	0	21861692	C	A
8	chr8:21861875:C:T	0	21861875	T	C
8	chr8:21864753:T:C	0	21864753	C	T
8	chr8:21864842:G:A	0	21864842	A	G
8	chr8:21864963:G:A	0	21864963	A	G
8	chr8:21866854:G:A	0	21866854	A	G
8	chr8:21868140:C:T	0	21868140	T	C
8	chr8:21869396:A:G	0	21869396	G	A
8	chr8:21869723:C:T	0	21869723	T	C
8	chr8:21869779:C:T	0	21869779	T	C
8	chr8:21869912:G:A	0	21869912	A	G
8	chr8:21869948:A:C	0	21869948	C	A
8	chr8:21870373:G:C	0	21870373	C	G
8	chr8:21870407:A:T	0	21870407	T	A
8	chr8:21871277:T:G	0	21871277	G	T
8	chr8:21872955:C:T	0	21872955	T	C
8	chr8:21873381:T:A	0	21873381	A	T
8	chr8:21873906:A:G	0	21873906	G	A
8	chr8:21874038:C:T	0	21874038	T	C
8	chr8:21874947:T:G	0	21874947	G	T
8	chr8:21875185:A:G	0	21875185	G	A
8	chr8:21875220:G:A	0	21875220	A	G
8	chr8:21876181:C:T	0	21876181	T	C
8	chr8:21876904:C:T	0	21876904	T	C
8	chr8:21877049:G:A	0	21877049	A	G
8	chr8:21877760:T:C	0	21877760	C	T
8	chr8:21878277:T:G	0	21878277	G	T
8	chr8:21878763:T:A	0	21878763	A	T
8	chr8:21878887:G:A	0	21878887	A	G
8	chr8:21880053:G:A	0	21880053	A	G
8	chr8:21880219:C:T	0	21880219	T	C
8	chr8:21881086:C:T	0	21881086	T	C
8	chr8:21882321:T:C	0	21882321	C	T
8	chr8:21883003:T:C	0	21883003	C	T
8	chr8:21883083:G:C	0	21883083	C	G
8	chr8:21883919:C:T	0	21883919	T	C
8	chr8:21884020:T:C	0	21884020	C	T
8	chr8:21884796:T:C	0	21884796	C	T
8	chr8:21885493:C:G	0	21885493	G	C
8	chr8:21887400:G:A	0	21887400	A	G
8	chr8:21888336:T:C	0	21888336	C	T
8	chr8:21888431:T:G	0	21888431	G	T
8	chr8:21888504:T:G	0	21888504	G	T
8	chr8:21888539:G:A	0	21888539	A	G
8	chr8:21889195:G:T	0	21889195	T	G
8	chr8:21890364:G:C	0	21890364	C	G
8	chr8:21890406:T:C	0	21890406	C	T
8	chr8:21891286:T:C	0	21891286	C	T
8	chr8:21891366:C:G	0	21891366	G	C
8	chr8:21891453:T:C	0	21891453	C	T
8	chr8:21891918:G:A	0	21891918	A	G
8	chr8:21892182:A:G	0	21892182	G	A
8	chr8:21892820:T:G	0	21892820	G	T
8	chr8:21893323:G:A	0	21893323	A	G
8	chr8:21893495:T:G	0	21893495	G	T
8	chr8:21893631:C:T	0	21893631	T	C
8	chr8:21893714:C:T	0	21893714	T	C
8	chr8:21893733:T:C	0	21893733	C	T
8	chr8:21893867:C:T	0	21893867	T	C
8	chr8:21894259:G:A	0	21894259	A	G
8	chr8:21894780:A:G	0	21894780	G	A
8	chr8:21895080:G:A	0	21895080	A	G
8	chr8:21895231:A:G	0	21895231	G	A
8	chr8:21895759:C:T	0	21895759	T	C
8	chr8:21895954:T:C	0	21895954	C	T
8	chr8:21896175:C:T	0	21896175	T	C
8	chr8:21896246:T:G	0	21896246	G	T
8	chr8:21896358:C:A	0	21896358	A	C
8	chr8:21896422:T:C	0	21896422	C	T
8	chr8:21897069:C:T	0	21897069	T	C
8	chr8:21897611:T:G	0	21897611	G	T
8	chr8:21897644:T:A	0	21897644	A	T
8	chr8:21899418:G:C	0	21899418	C	G
8	chr8:21899432:G:A	0	21899432	A	G
8	chr8:21900608:T:C	0	21900608	C	T
8	chr8:21900965:C:A	0	21900965	A	C
8	chr8:21902515:A:G	0	21902515	G	A
8	chr8:21903122:T:A	0	21903122	A	T
8	chr8:21903533:C:T	0	21903533	T	C
8	chr8:21903932:T:C	0	21903932	C	T
8	chr8:21904022:C:G	0	21904022	G	C
8	chr8:21904092:C:T	0	21904092	T	C
8	chr8:21904170:G:T	0	21904170	T	G
8	chr8:21904352:A:C	0	21904352	C	A
8	chr8:21904754:A:G	0	21904754	G	A
8	chr8:21904806:G:A	0	21904806	A	G
8	chr8:21905401:AGT:A	0	21905401	A	AGT
8	chr8:21905851:T:C	0	21905851	C	T
8	chr8:21906496:C:T	0	21906496	T	C
8	chr8:21907020:T:C	0	21907020	C	T
8	chr8:21907229:C:G	0	21907229	G	C
8	chr8:21907232:G:C	0	21907232	C	G
8	chr8:21907533:G:A	0	21907533	A	G
8	chr8:21907611:C:T	0	21907611	T	C
8	chr8:21907700:A:C	0	21907700	C	A
8	chr8:21908013:A:G	0	21908013	G	A
8	chr8:21911254:G:A	0	21911254	A	G
8	chr8:21913252:T:C	0	21913252	C	T
8	chr8:21913285:A:G	0	21913285	G	A
8	chr8:21915873:C:T	0	21915873	T	C
8	chr8:21916342:C:T	0	21916342	T	C
8	chr8:21916851:T:G	0	21916851	G	T
8	chr8:21917803:G:A	0	21917803	A	G
8	chr8:21919170:T:A	0	21919170	A	T
8	chr8:21920084:C:G	0	21920084	G	C
8	chr8:21920571:T:C	0	21920571	C	T
8	chr8:21922309:CTT:C	0	21922309	C	CTT
8	chr8:21922426:C:G	0	21922426	G	C
8	chr8:21922442:C:G	0	21922442	G	C
8	chr8:21923233:A:G	0	21923233	G	A
8	chr8:21927049:T:G	0	21927049	G	T
8	chr8:21927478:A:G	0	21927478	G	A
8	chr8:21928929:A:T	0	21928929	T	A
8	chr8:21929478:C:T	0	21929478	T	C
8	chr8:21931423:T:G	0	21931423	G	T
8	chr8:21931473:C:T	0	21931473	T	C
8	chr8:21932593:G:GC	0	21932593	GC	G
8	chr8:21932646:T:TA	0	21932646	TA	T
8	chr8:21932968:T:G	0	21932968	G	T
8	chr8:21934046:C:T	0	21934046	T	C
8	chr8:21934261:C:T	0	21934261	T	C
8	chr8:21935822:T:TG	0	21935822	TG	T
8	chr8:21936097:A:G	0	21936097	G	A
8	chr8:21936868:T:C	0	21936868	C	T
8	chr8:21940805:C:T	0	21940805	T	C
8	chr8:21940918:C:T	0	21940918	T	C
8	chr8:21941734:G:A	0	21941734	A	G
8	chr8:21942226:C:A	0	21942226	A	C
8	chr8:21942430:A:C	0	21942430	C	A
8	chr8:21943580:C:T	0	21943580	T	C
8	chr8:21944041:T:C	0	21944041	C	T
8	chr8:21944921:G:A	0	21944921	A	G
8	chr8:21945326:A:G	0	21945326	G	A
8	chr8:21945349:TAGAC:T	0	21945349	T	TAGAC
8	chr8:21946224:C:A	0	21946224	A	C
8	chr8:21947478:A:G	0	21947478	G	A
8	chr8:21947754:T:C	0	21947754	C	T
8	chr8:21948109:C:G	0	21948109	G	C
8	chr8:21950246:A:G	0	21950246	G	A
8	chr8:21951504:A:G	0	21951504	G	A
8	chr8:21951587:C:G	0	21951587	G	C
8	chr8:21952866:C:T	0	21952866	T	C
8	chr8:21954019:C:G	0	21954019	G	C
8	chr8:21954482:A:C	0	21954482	C	A
8	chr8:21955507:A:G	0	21955507	G	A
8	chr8:21956451:A:G	0	21956451	G	A
8	chr8:21956493:A:G	0	21956493	G	A
8	chr8:21957228:C:T	0	21957228	T	C
8	chr8:21957498:C:T	0	21957498	T	C
8	chr8:21957867:G:A	0	21957867	A	G
8	chr8:21957914:T:G	0	21957914	G	T
8	chr8:21959734:C:T	0	21959734	T	C
8	chr8:21960549:A:G	0	21960549	G	A
8	chr8:21961774:G:A	0	21961774	A	G
8	chr8:21965514:G:A	0	21965514	A	G
8	chr8:21965662:G:C	0	21965662	C	G
8	chr8:21965673:A:G	0	21965673	G	A
8	chr8:21966637:GT:G	0	21966637	G	GT
8	chr8:21967036:A:G	0	21967036	G	A
8	chr8:21968910:C:T	0	21968910	T	C
8	chr8:21969880:G:A	0	21969880	A	G
8	chr8:21970322:A:G	0	21970322	G	A
8	chr8:21972784:A:G	0	21972784	G	A
8	chr8:21973027:C:A	0	21973027	A	C
8	chr8:21973865:G:A	0	21973865	A	G
8	chr8:21973874:A:G	0	21973874	G	A
8	chr8:21974983:A:C	0	21974983	C	A
8	chr8:21975863:G:C	0	21975863	C	G
8	chr8:21976454:C:T	0	21976454	T	C
8	chr8:21977056:A:G	0	21977056	G	A
8	chr8:21977303:G:A	0	21977303	A	G
8	chr8:21977954:A:G	0	21977954	G	A
8	chr8:21978074:C:CT	0	21978074	CT	C
8	chr8:21978117:A:G	0	21978117	G	A
8	chr8:21978396:G:A	0	21978396	A	G
8	chr8:21978509:A:G	0	21978509	G	A
8	chr8:21978873:C:G	0	21978873	G	C
8	chr8:21981159:T:A	0	21981159	A	T
8	chr8:21981278:T:C	0	21981278	C	T
8	chr8:21981509:T:C	0	21981509	C	T
8	chr8:21982157:G:A	0	21982157	A	G
8	chr8:21983023:A:G	0	21983023	G	A
8	chr8:21983885:T:C	0	21983885	C	T
8	chr8:21984352:C:G	0	21984352	G	C
8	chr8:21985074:G:GC	0	21985074	GC	G
8	chr8:21985240:G:C	0	21985240	C	G
8	chr8:21986585:T:C	0	21986585	C	T
8	chr8:21986754:A:G	0	21986754	G	A
8	chr8:21987917:T:C	0	21987917	C	T
8	chr8:21988344:G:A	0	21988344	A	G
8	chr8:21989075:G:C	0	21989075	C	G
8	chr8:21991321:T:A	0	21991321	A	T
8	chr8:21992055:C:T	0	21992055	T	C
8	chr8:21992605:A:G	0	21992605	G	A
8	chr8:21993145:A:G	0	21993145	G	A
8	chr8:21993147:CTT:C	0	21993147	C	CTT
8	chr8:21993176:G:A	0	21993176	A	G
8	chr8:21996222:T:C	0	21996222	C	T
8	chr8:21996966:G:A	0	21996966	A	G
8	chr8:21998269:A:G	0	21998269	G	A
8	chr8:22000276:G:A	0	22000276	A	G
8	chr8:22001108:C:T	0	22001108	T	C
8	chr8:22001573:G:A	0	22001573	A	G
8	chr8:22001804:C:T	0	22001804	T	C
8	chr8:22001974:G:A	0	22001974	A	G
8	chr8:22002480:C:T	0	22002480	T	C
8	chr8:22002496:T:C	0	22002496	C	T
8	chr8:22002914:T:A	0	22002914	A	T
8	chr8:22004152:G:C	0	22004152	C	G
8	chr8:22005040:A:G	0	22005040	G	A
8	chr8:22005779:G:A	0	22005779	A	G
8	chr8:22008573:A:C	0	22008573	C	A
8	chr8:22009151:T:C	0	22009151	C	T
8	chr8:22009422:T:C	0	22009422	C	T
8	chr8:22010323:A:G	0	22010323	G	A
8	chr8:22010847:A:C	0	22010847	C	A
8	chr8:22011513:G:C	0	22011513	C	G
8	chr8:22012216:G:A	0	22012216	A	G
8	chr8:22013017:A:G	0	22013017	G	A
8	chr8:22013456:C:A	0	22013456	A	C
8	chr8:22014817:A:G	0	22014817	G	A
8	chr8:22015342:T:C	0	22015342	C	T
8	chr8:22017573:G:A	0	22017573	A	G
8	chr8:22018271:T:A	0	22018271	A	T
8	chr8:22018870:G:A	0	22018870	A	G
8	chr8:22019162:G:T	0	22019162	T	G
8	chr8:22019428:T:C	0	22019428	C	T
8	chr8:22019871:C:G	0	22019871	G	C
8	chr8:22020431:G:A	0	22020431	A	G
8	chr8:22021096:C:T	0	22021096	T	C
8	chr8:22021576:A:G	0	22021576	G	A
8	chr8:22021752:A:G	0	22021752	G	A
8	chr8:22023131:G:C	0	22023131	C	G
8	chr8:22023459:C:G	0	22023459	G	C
8	chr8:22024367:C:T	0	22024367	T	C
8	chr8:22025013:G:T	0	22025013	T	G
8	chr8:22027033:A:G	0	22027033	G	A
8	chr8:22027924:A:G	0	22027924	G	A
8	chr8:22028452:G:A	0	22028452	A	G
8	chr8:22028469:C:T	0	22028469	T	C
8	chr8:22029286:G:T	0	22029286	T	G
8	chr8:22031059:C:T	0	22031059	T	C
8	chr8:22031395:C:T	0	22031395	T	C
8	chr8:22031506:C:T	0	22031506	T	C
8	chr8:22032665:G:A	0	22032665	A	G
8	chr8:22033078:G:A	0	22033078	A	G
8	chr8:22034377:T:C	0	22034377	C	T
8	chr8:22034428:G:A	0	22034428	A	G
8	chr8:22034457:C:G	0	22034457	G	C
8	chr8:22034752:C:T	0	22034752	T	C
8	chr8:22035141:T:C	0	22035141	C	T
8	chr8:22035255:G:A	0	22035255	A	G
8	chr8:22037506:G:T	0	22037506	T	G
8	chr8:22037525:A:G	0	22037525	G	A
8	chr8:22037559:G:A	0	22037559	A	G
8	chr8:22037635:A:G	0	22037635	G	A
8	chr8:22038219:A:G	0	22038219	G	A
8	chr8:22038262:G:A	0	22038262	A	G
8	chr8:22038327:A:G	0	22038327	G	A
8	chr8:22038520:G:A	0	22038520	A	G
8	chr8:22038586:A:G	0	22038586	G	A
8	chr8:22039457:A:G	0	22039457	G	A
8	chr8:22039478:C:G	0	22039478	G	C
8	chr8:22039527:GA:G	0	22039527	G	GA
8	chr8:22040962:G:A	0	22040962	A	G
8	chr8:22041102:C:T	0	22041102	T	C
8	chr8:22041286:G:A	0	22041286	A	G
8	chr8:22042196:G:T	0	22042196	T	G
8	chr8:22043246:A:G	0	22043246	G	A
8	chr8:22043572:T:C	0	22043572	C	T
8	chr8:22043573:C:T	0	22043573	T	C
8	chr8:22043707:C:T	0	22043707	T	C
8	chr8:22045444:G:A	0	22045444	A	G
8	chr8:22045805:G:A	0	22045805	A	G
8	chr8:22046701:T:C	0	22046701	C	T
8	chr8:22048261:G:C	0	22048261	C	G
8	chr8:22048848:A:G	0	22048848	G	A
8	chr8:22049278:G:T	0	22049278	T	G
8	chr8:22050915:A:G	0	22050915	G	A
8	chr8:22051733:C:T	0	22051733	T	C
8	chr8:22051942:C:T	0	22051942	T	C
8	chr8:22052313:T:C	0	22052313	C	T
8	chr8:22053720:T:C	0	22053720	C	T
8	chr8:22055064:C:T	0	22055064	T	C
8	chr8:22055271:A:C	0	22055271	C	A
8	chr8:22055341:A:C	0	22055341	C	A
8	chr8:22055552:G:A	0	22055552	A	G
8	chr8:22058693:G:A	0	22058693	A	G
8	chr8:22059221:G:A	0	22059221	A	G
8	chr8:22059592:G:A	0	22059592	A	G
8	chr8:22059711:T:C	0	22059711	C	T
8	chr8:22060578:A:C	0	22060578	C	A
8	chr8:22060911:T:A	0	22060911	A	T
8	chr8:22061463:A:G	0	22061463	G	A
8	chr8:22061572:G:A	0	22061572	A	G
8	chr8:22061628:A:G	0	22061628	G	A
8	chr8:22062541:T:C	0	22062541	C	T
8	chr8:22063029:A:G	0	22063029	G	A
8	chr8:22063885:G:A	0	22063885	A	G
8	chr8:22064209:C:A	0	22064209	A	C
8	chr8:22064604:G:A	0	22064604	A	G
8	chr8:22066609:A:T	0	22066609	T	A
8	chr8:22066684:C:T	0	22066684	T	C
8	chr8:22066786:C:T	0	22066786	T	C
8	chr8:22067232:G:A	0	22067232	A	G
8	chr8:22067459:A:G	0	22067459	G	A
8	chr8:22067738:G:A	0	22067738	A	G
8	chr8:22068429:G:A	0	22068429	A	G
8	chr8:22070466:T:A	0	22070466	A	T
8	chr8:22070716:G:A	0	22070716	A	G
8	chr8:22070821:C:T	0	22070821	T	C
8	chr8:22071124:C:G	0	22071124	G	C
8	chr8:22071145:G:T	0	22071145	T	G
8	chr8:22071729:G:A	0	22071729	A	G
8	chr8:22072413:A:G	0	22072413	G	A
8	chr8:22072557:A:G	0	22072557	G	A
8	chr8:22072587:T:C	0	22072587	C	T
8	chr8:22072610:C:T	0	22072610	T	C
8	chr8:22072702:T:C	0	22072702	C	T
8	chr8:22072769:C:T	0	22072769	T	C
8	chr8:22072865:TG:T	0	22072865	T	TG
8	chr8:22073388:G:A	0	22073388	A	G
8	chr8:22073689:G:C	0	22073689	C	G
8	chr8:22073915:A:G	0	22073915	G	A
8	chr8:22074150:A:G	0	22074150	G	A
8	chr8:22074360:A:G	0	22074360	G	A
8	chr8:22074404:G:C	0	22074404	C	G
8	chr8:22074598:A:T	0	22074598	T	A
8	chr8:22074770:C:T	0	22074770	T	C
8	chr8:22074916:T:C	0	22074916	C	T
8	chr8:22075220:A:C	0	22075220	C	A
8	chr8:22076015:C:T	0	22076015	T	C
8	chr8:22076552:G:C	0	22076552	C	G
8	chr8:22076635:C:T	0	22076635	T	C
8	chr8:22076768:A:T	0	22076768	T	A
8	chr8:22077053:TG:T	0	22077053	T	TG
8	chr8:22077258:C:G	0	22077258	G	C
8	chr8:22078505:CT:C	0	22078505	C	CT
8	chr8:22078762:T:G	0	22078762	G	T
8	chr8:22078833:A:G	0	22078833	G	A
8	chr8:22079428:A:G	0	22079428	G	A
8	chr8:22079930:G:A	0	22079930	A	G
8	chr8:22080581:A:G	0	22080581	G	A
8	chr8:22082056:G:A	0	22082056	A	G
8	chr8:22082206:A:G	0	22082206	G	A
8	chr8:22082235:T:C	0	22082235	C	T
8	chr8:22082610:T:G	0	22082610	G	T
8	chr8:22082920:T:C	0	22082920	C	T
8	chr8:22083307:G:A	0	22083307	A	G
8	chr8:22083319:C:A	0	22083319	A	C
8	chr8:22085931:T:C	0	22085931	C	T
8	chr8:22088245:C:T	0	22088245	T	C
8	chr8:22088328:G:C	0	22088328	C	G
8	chr8:22088528:A:G	0	22088528	G	A
8	chr8:22088790:T:G	0	22088790	G	T
8	chr8:22089080:T:C	0	22089080	C	T
8	chr8:22090219:T:C	0	22090219	C	T
8	chr8:22091861:C:G	0	22091861	G	C
8	chr8:22092452:T:C	0	22092452	C	T
8	chr8:22093248:G:C	0	22093248	C	G
8	chr8:22093498:A:T	0	22093498	T	A
8	chr8:22094087:C:T	0	22094087	T	C
8	chr8:22094715:T:C	0	22094715	C	T
8	chr8:22095339:G:A	0	22095339	A	G
8	chr8:22096737:G:A	0	22096737	A	G
8	chr8:22098041:T:C	0	22098041	C	T
8	chr8:22098597:A:G	0	22098597	G	A
8	chr8:22098711:T:A	0	22098711	A	T
8	chr8:22100422:G:T	0	22100422	T	G
8	chr8:22101320:C:G	0	22101320	G	C
8	chr8:22102127:A:G	0	22102127	G	A
8	chr8:22102366:T:G	0	22102366	G	T
8	chr8:22102585:C:T	0	22102585	T	C
8	chr8:22105096:A:G	0	22105096	G	A
8	chr8:22105706:G:A	0	22105706	A	G
8	chr8:22105784:A:T	0	22105784	T	A
8	chr8:22105918:G:C	0	22105918	C	G
8	chr8:22106867:G:A	0	22106867	A	G
8	chr8:22107050:A:G	0	22107050	G	A
8	chr8:22108499:G:A	0	22108499	A	G
8	chr8:22109791:C:T	0	22109791	T	C
8	chr8:22109796:A:C	0	22109796	C	A
8	chr8:22110801:G:C	0	22110801	C	G
8	chr8:22111024:A:G	0	22111024	G	A
8	chr8:22112913:T:C	0	22112913	C	T
8	chr8:22112977:T:C	0	22112977	C	T
8	chr8:22113628:A:G	0	22113628	G	A
8	chr8:22115460:G:T	0	22115460	T	G
8	chr8:22116457:C:A	0	22116457	A	C
8	chr8:22117474:T:C	0	22117474	C	T
8	chr8:22117478:T:C	0	22117478	C	T
8	chr8:22117493:G:A	0	22117493	A	G
8	chr8:22117507:ACAACT:A	0	22117507	A	ACAACT
8	chr8:22117698:A:G	0	22117698	G	A
8	chr8:22117799:A:G	0	22117799	G	A
8	chr8:22118008:A:G	0	22118008	G	A
8	chr8:22118493:C:G	0	22118493	G	C
8	chr8:22119197:T:C	0	22119197	C	T
8	chr8:22119359:G:A	0	22119359	A	G
8	chr8:22119611:A:G	0	22119611	G	A
8	chr8:22120559:A:G	0	22120559	G	A
8	chr8:22120575:G:A	0	22120575	A	G
8	chr8:22120956:A:G	0	22120956	G	A
8	chr8:22121065:A:G	0	22121065	G	A
8	chr8:22124265:T:C	0	22124265	C	T
8	chr8:22124439:T:C	0	22124439	C	T
8	chr8:22125203:C:T	0	22125203	T	C
8	chr8:22125478:T:C	0	22125478	C	T
8	chr8:22125484:A:G	0	22125484	G	A
8	chr8:22126975:G:A	0	22126975	A	G
8	chr8:22127137:A:G	0	22127137	G	A
8	chr8:22127252:C:T	0	22127252	T	C
8	chr8:22127432:C:T	0	22127432	T	C
8	chr8:22129779:C:G	0	22129779	G	C
8	chr8:22131002:A:C	0	22131002	C	A
8	chr8:22131419:T:C	0	22131419	C	T
8	chr8:22131661:T:G	0	22131661	G	T
8	chr8:22132335:A:G	0	22132335	G	A
8	chr8:22132800:C:A	0	22132800	A	C
8	chr8:22135291:C:A	0	22135291	A	C
8	chr8:22135434:T:C	0	22135434	C	T
8	chr8:22135717:T:TA	0	22135717	TA	T
8	chr8:22137288:T:G	0	22137288	G	T
8	chr8:22137439:T:A	0	22137439	A	T
8	chr8:22137584:G:T	0	22137584	T	G
8	chr8:22138298:ACATTGTGGGTGCATCCCTG:A	0	22138298	A	ACATTGTGGGTGCATCCCTG
8	chr8:22139104:T:A	0	22139104	A	T
8	chr8:22140225:A:T	0	22140225	T	A
8	chr8:22140932:TGA:T	0	22140932	T	TGA
8	chr8:22141028:T:C	0	22141028	C	T
8	chr8:22142150:A:C	0	22142150	C	A
8	chr8:22143559:A:G	0	22143559	G	A
8	chr8:22146313:A:G	0	22146313	G	A
8	chr8:22146940:T:C	0	22146940	C	T
8	chr8:22149196:A:C	0	22149196	C	A
8	chr8:22149780:A:G	0	22149780	G	A
8	chr8:22149987:G:A	0	22149987	A	G
8	chr8:22150967:C:T	0	22150967	T	C
8	chr8:22151389:T:C	0	22151389	C	T
8	chr8:22152225:T:C	0	22152225	C	T
8	chr8:22153622:G:A	0	22153622	A	G
8	chr8:22154081:G:T	0	22154081	T	G
8	chr8:22156309:A:C	0	22156309	C	A
8	chr8:22156911:C:T	0	22156911	T	C
8	chr8:22158340:A:G	0	22158340	G	A
8	chr8:22158619:C:T	0	22158619	T	C
8	chr8:22159255:G:C	0	22159255	C	G
8	chr8:22159429:A:G	0	22159429	G	A
8	chr8:22159430:T:G	0	22159430	G	T
8	chr8:22160409:G:A	0	22160409	A	G
8	chr8:22161558:G:A	0	22161558	A	G
8	chr8:22161905:G:A	0	22161905	A	G
8	chr8:22162299:G:A	0	22162299	A	G
8	chr8:22162380:G:A	0	22162380	A	G
8	chr8:22162553:T:C	0	22162553	C	T
8	chr8:22162746:G:A	0	22162746	A	G
8	chr8:22163524:C:A	0	22163524	A	C
8	chr8:22163617:G:A	0	22163617	A	G
8	chr8:22163776:C:T	0	22163776	T	C
8	chr8:22163875:C:G	0	22163875	G	C
8	chr8:22164004:G:A	0	22164004	A	G
8	chr8:22164370:G:A	0	22164370	A	G
8	chr8:22164421:G:A	0	22164421	A	G
8	chr8:22164533:C:T	0	22164533	T	C
8	chr8:22165236:A:G	0	22165236	G	A
8	chr8:22166865:C:A	0	22166865	A	C
8	chr8:22167010:G:A	0	22167010	A	G
8	chr8:22167230:C:A	0	22167230	A	C
8	chr8:22167962:G:C	0	22167962	C	G
8	chr8:22168131:G:A	0	22168131	A	G
8	chr8:22168634:A:G	0	22168634	G	A
8	chr8:22169638:A:G	0	22169638	G	A
8	chr8:22169836:A:G	0	22169836	G	A
8	chr8:22170404:G:A	0	22170404	A	G
8	chr8:22170467:G:A	0	22170467	A	G
8	chr8:22170741:G:A	0	22170741	A	G
8	chr8:22170784:G:A	0	22170784	A	G
8	chr8:22171155:C:T	0	22171155	T	C
8	chr8:22171185:A:G	0	22171185	G	A
8	chr8:22172265:C:A	0	22172265	A	C
8	chr8:22175812:C:T	0	22175812	T	C
8	chr8:22175922:C:A	0	22175922	A	C
8	chr8:22176102:C:G	0	22176102	G	C
8	chr8:22176446:C:T	0	22176446	T	C
8	chr8:22176796:C:T	0	22176796	T	C
8	chr8:22180196:A:G	0	22180196	G	A
8	chr8:22180730:A:G	0	22180730	G	A
8	chr8:22181439:G:A	0	22181439	A	G
8	chr8:22182212:A:G	0	22182212	G	A
8	chr8:22184684:T:C	0	22184684	C	T
8	chr8:22187607:C:T	0	22187607	T	C
8	chr8:22187714:T:A	0	22187714	A	T
8	chr8:22188407:C:T	0	22188407	T	C
8	chr8:22188759:C:G	0	22188759	G	C
8	chr8:22188910:C:T	0	22188910	T	C
8	chr8:22189593:G:A	0	22189593	A	G
8	chr8:22189710:T:C	0	22189710	C	T
8	chr8:22190722:T:C	0	22190722	C	T
8	chr8:22190977:G:A	0	22190977	A	G
8	chr8:22191277:T:G	0	22191277	G	T
8	chr8:22192260:A:T	0	22192260	T	A
8	chr8:22192267:A:G	0	22192267	G	A
8	chr8:22192327:A:T	0	22192327	T	A
8	chr8:22192927:A:C	0	22192927	C	A
8	chr8:22193452:G:C	0	22193452	C	G
8	chr8:22193520:A:C	0	22193520	C	A
8	chr8:22195610:T:C	0	22195610	C	T
8	chr8:22197835:C:T	0	22197835	T	C
8	chr8:22198046:G:A	0	22198046	A	G
8	chr8:22198158:C:G	0	22198158	G	C
8	chr8:22199546:A:G	0	22199546	G	A
8	chr8:22199595:T:C	0	22199595	C	T
8	chr8:22199763:C:T	0	22199763	T	C
8	chr8:22199807:C:T	0	22199807	T	C
8	chr8:22199936:A:G	0	22199936	G	A
8	chr8:22200609:T:G	0	22200609	G	T
8	chr8:22201391:G:A	0	22201391	A	G
8	chr8:22201850:G:A	0	22201850	A	G
8	chr8:22202007:A:G	0	22202007	G	A
8	chr8:22202093:G:A	0	22202093	A	G
8	chr8:22202614:G:A	0	22202614	A	G
8	chr8:22202657:G:A	0	22202657	A	G
8	chr8:22203268:A:G	0	22203268	G	A
8	chr8:22203358:C:G	0	22203358	G	C
8	chr8:22203361:G:A	0	22203361	A	G
8	chr8:22203540:G:C	0	22203540	C	G
8	chr8:22204439:G:A	0	22204439	A	G
8	chr8:22204736:C:T	0	22204736	T	C
8	chr8:22205431:G:A	0	22205431	A	G
8	chr8:22205562:T:A	0	22205562	A	T
8	chr8:22206488:C:T	0	22206488	T	C
8	chr8:22207666:A:G	0	22207666	G	A
8	chr8:22207984:A:G	0	22207984	G	A
8	chr8:22208058:A:AT	0	22208058	AT	A
8	chr8:22208104:A:C	0	22208104	C	A
8	chr8:22208278:G:A	0	22208278	A	G
8	chr8:22208624:T:C	0	22208624	C	T
8	chr8:22209078:G:A	0	22209078	A	G
8	chr8:22209294:G:A	0	22209294	A	G
8	chr8:22209428:C:A	0	22209428	A	C
8	chr8:22209557:C:T	0	22209557	T	C
8	chr8:22210256:A:C	0	22210256	C	A
8	chr8:22210261:T:G	0	22210261	G	T
8	chr8:22210568:A:G	0	22210568	G	A
8	chr8:22211505:C:T	0	22211505	T	C
8	chr8:22211873:T:C	0	22211873	C	T
8	chr8:22212850:C:T	0	22212850	T	C
8	chr8:22213237:G:A	0	22213237	A	G
8	chr8:22213741:A:C	0	22213741	C	A
8	chr8:22213751:A:G	0	22213751	G	A
8	chr8:22214027:T:C	0	22214027	C	T
8	chr8:22214047:G:A	0	22214047	A	G
8	chr8:22214786:G:A	0	22214786	A	G
8	chr8:22214884:T:C	0	22214884	C	T
8	chr8:22214905:G:A	0	22214905	A	G
8	chr8:22214975:T:C	0	22214975	C	T
8	chr8:22215139:A:G	0	22215139	G	A
8	chr8:22215901:G:A	0	22215901	A	G
8	chr8:22219627:G:C	0	22219627	C	G
8	chr8:22220315:A:T	0	22220315	T	A
8	chr8:22222723:T:C	0	22222723	C	T
8	chr8:22222909:G:C	0	22222909	C	G
8	chr8:22224195:G:A	0	22224195	A	G
8	chr8:22224712:C:G	0	22224712	G	C
8	chr8:22226990:C:T	0	22226990	T	C
8	chr8:22227140:C:T	0	22227140	T	C
8	chr8:22227747:T:C	0	22227747	C	T
8	chr8:22228019:A:G	0	22228019	G	A
8	chr8:22228978:G:A	0	22228978	A	G
8	chr8:22229543:C:T	0	22229543	T	C
8	chr8:22229671:T:C	0	22229671	C	T
8	chr8:22230797:T:G	0	22230797	G	T
8	chr8:22230850:C:G	0	22230850	G	C
8	chr8:22231119:A:G	0	22231119	G	A
8	chr8:22231462:C:T	0	22231462	T	C
8	chr8:22231964:G:A	0	22231964	A	G
8	chr8:22232251:G:A	0	22232251	A	G
8	chr8:22232750:T:G	0	22232750	G	T
8	chr8:22234375:G:A	0	22234375	A	G
8	chr8:22234608:T:A	0	22234608	A	T
8	chr8:22234641:G:A	0	22234641	A	G
8	chr8:22235810:G:C	0	22235810	C	G
8	chr8:22236652:A:C	0	22236652	C	A
8	chr8:22236791:T:C	0	22236791	C	T
8	chr8:22237781:T:C	0	22237781	C	T
8	chr8:22238047:T:C	0	22238047	C	T
8	chr8:22238729:G:T	0	22238729	T	G
8	chr8:22239404:G:A	0	22239404	A	G
8	chr8:22239732:C:G	0	22239732	G	C
8	chr8:22239969:G:A	0	22239969	A	G
8	chr8:22240322:C:T	0	22240322	T	C
8	chr8:22240929:T:C	0	22240929	C	T
8	chr8:22241096:T:C	0	22241096	C	T
8	chr8:22241942:A:G	0	22241942	G	A
8	chr8:22242476:T:G	0	22242476	G	T
8	chr8:22242481:T:G	0	22242481	G	T
8	chr8:22242618:T:C	0	22242618	C	T
8	chr8:22243506:A:G	0	22243506	G	A
8	chr8:22244203:A:G	0	22244203	G	A
8	chr8:22244388:G:A	0	22244388	A	G
8	chr8:22245648:T:A	0	22245648	A	T
8	chr8:22246201:C:T	0	22246201	T	C
8	chr8:22246322:T:G	0	22246322	G	T
8	chr8:22246383:A:G	0	22246383	G	A
8	chr8:22246439:G:A	0	22246439	A	G
8	chr8:22247116:G:A	0	22247116	A	G
8	chr8:22247178:G:T	0	22247178	T	G
8	chr8:22247770:T:C	0	22247770	C	T
8	chr8:22247989:T:C	0	22247989	C	T
8	chr8:22249690:C:T	0	22249690	T	C
8	chr8:22250473:A:G	0	22250473	G	A
8	chr8:22250834:C:T	0	22250834	T	C
8	chr8:22251098:A:C	0	22251098	C	A
8	chr8:22251505:C:T	0	22251505	T	C
8	chr8:22251906:G:A	0	22251906	A	G
8	chr8:22251910:G:A	0	22251910	A	G
8	chr8:22255286:T:C	0	22255286	C	T
8	chr8:22255763:G:A	0	22255763	A	G
8	chr8:22255917:A:G	0	22255917	G	A
8	chr8:22256662:T:C	0	22256662	C	T
8	chr8:22256924:A:G	0	22256924	G	A
8	chr8:22256967:G:A	0	22256967	A	G
8	chr8:22257739:G:A	0	22257739	A	G
8	chr8:22257838:T:A	0	22257838	A	T
8	chr8:22260311:C:T	0	22260311	T	C
8	chr8:22260948:T:TAAGA	0	22260948	TAAGA	T
8	chr8:22261304:T:C	0	22261304	C	T
8	chr8:22261505:C:T	0	22261505	T	C
8	chr8:22263935:C:T	0	22263935	T	C
8	chr8:22265125:A:T	0	22265125	T	A
8	chr8:22265568:C:T	0	22265568	T	C
8	chr8:22266652:T:A	0	22266652	A	T
8	chr8:22267009:T:G	0	22267009	G	T
8	chr8:22267048:T:C	0	22267048	C	T
8	chr8:22268273:T:C	0	22268273	C	T
8	chr8:22268368:C:T	0	22268368	T	C
8	chr8:22269408:A:T	0	22269408	T	A
8	chr8:22270103:C:A	0	22270103	A	C
8	chr8:22270545:C:T	0	22270545	T	C
8	chr8:22271710:G:A	0	22271710	A	G
8	chr8:22271838:C:T	0	22271838	T	C
8	chr8:22272340:C:T	0	22272340	T	C
8	chr8:22272555:G:A	0	22272555	A	G
8	chr8:22272956:C:T	0	22272956	T	C
8	chr8:22273456:G:A	0	22273456	A	G
8	chr8:22273867:A:T	0	22273867	T	A
8	chr8:22274520:A:G	0	22274520	G	A
8	chr8:22274953:G:A	0	22274953	A	G
8	chr8:22276509:G:T	0	22276509	T	G
8	chr8:22277140:G:A	0	22277140	A	G
8	chr8:22277313:T:C	0	22277313	C	T
8	chr8:22277852:A:G	0	22277852	G	A
8	chr8:22279897:C:T	0	22279897	T	C
8	chr8:22280002:G:A	0	22280002	A	G
8	chr8:22280715:A:G	0	22280715	G	A
8	chr8:22280993:G:T	0	22280993	T	G
8	chr8:22281685:T:C	0	22281685	C	T
8	chr8:22283250:G:C	0	22283250	C	G
8	chr8:22284685:G:A	0	22284685	A	G
8	chr8:22286999:C:T	0	22286999	T	C
8	chr8:22287201:G:C	0	22287201	C	G
8	chr8:22287806:G:A	0	22287806	A	G
8	chr8:22288215:G:A	0	22288215	A	G
8	chr8:22289820:A:G	0	22289820	G	A
8	chr8:22290572:G:A	0	22290572	A	G
8	chr8:22291005:A:G	0	22291005	G	A
8	chr8:22291727:C:T	0	22291727	T	C
8	chr8:22291788:A:G	0	22291788	G	A
8	chr8:22292394:G:A	0	22292394	A	G
8	chr8:22294109:G:A	0	22294109	A	G
8	chr8:22294148:G:T	0	22294148	T	G
8	chr8:22295683:C:T	0	22295683	T	C
8	chr8:22295723:A:G	0	22295723	G	A
8	chr8:22295964:G:T	0	22295964	T	G
8	chr8:22296135:A:C	0	22296135	C	A
8	chr8:22296260:C:T	0	22296260	T	C
8	chr8:22296620:T:C	0	22296620	C	T
8	chr8:22297608:A:G	0	22297608	G	A
8	chr8:22301157:T:A	0	22301157	A	T
8	chr8:22301403:C:T	0	22301403	T	C
8	chr8:22302282:A:G	0	22302282	G	A
8	chr8:22303352:A:G	0	22303352	G	A
8	chr8:22303417:G:C	0	22303417	C	G
8	chr8:22303666:C:G	0	22303666	G	C
8	chr8:22304978:A:G	0	22304978	G	A
8	chr8:22305599:G:A	0	22305599	A	G
8	chr8:22306106:A:G	0	22306106	G	A
8	chr8:22306776:C:T	0	22306776	T	C
8	chr8:22308082:A:G	0	22308082	G	A
8	chr8:22308327:A:T	0	22308327	T	A
8	chr8:22308588:G:A	0	22308588	A	G
8	chr8:22308923:G:T	0	22308923	T	G
8	chr8:22309634:C:T	0	22309634	T	C
8	chr8:22310100:A:G	0	22310100	G	A
8	chr8:22310154:T:G	0	22310154	G	T
8	chr8:22311574:A:G	0	22311574	G	A
8	chr8:22311813:C:A	0	22311813	A	C
8	chr8:22311943:A:T	0	22311943	T	A
8	chr8:22312022:G:A	0	22312022	A	G
8	chr8:22312434:A:T	0	22312434	T	A
8	chr8:22312566:G:A	0	22312566	A	G
8	chr8:22314254:A:C	0	22314254	C	A
8	chr8:22314454:C:T	0	22314454	T	C
8	chr8:22315189:C:T	0	22315189	T	C
8	chr8:22315452:G:A	0	22315452	A	G
8	chr8:22315943:G:A	0	22315943	A	G
8	chr8:22316462:A:G	0	22316462	G	A
8	chr8:22317013:T:C	0	22317013	C	T
8	chr8:22317210:T:A	0	22317210	A	T
8	chr8:22317269:G:C	0	22317269	C	G
8	chr8:22317573:A:G	0	22317573	G	A
8	chr8:22317855:G:T	0	22317855	T	G
8	chr8:22318054:C:T	0	22318054	T	C
8	chr8:22318657:T:C	0	22318657	C	T
8	chr8:22320399:C:T	0	22320399	T	C
8	chr8:22321674:T:C	0	22321674	C	T
8	chr8:22322331:G:C	0	22322331	C	G
8	chr8:22322729:C:T	0	22322729	T	C
8	chr8:22323211:A:G	0	22323211	G	A
8	chr8:22324139:G:A	0	22324139	A	G
8	chr8:22325927:C:G	0	22325927	G	C
8	chr8:22327424:A:G	0	22327424	G	A
8	chr8:22327429:G:A	0	22327429	A	G
8	chr8:22329095:C:G	0	22329095	G	C
8	chr8:22329105:C:A	0	22329105	A	C
8	chr8:22329985:C:G	0	22329985	G	C
8	chr8:22330983:T:C	0	22330983	C	T
8	chr8:22333314:G:A	0	22333314	A	G
8	chr8:22333990:G:C	0	22333990	C	G
8	chr8:22334335:C:T	0	22334335	T	C
8	chr8:22335179:A:G	0	22335179	G	A
8	chr8:22335292:C:G	0	22335292	G	C
8	chr8:22335334:A:G	0	22335334	G	A
8	chr8:22336424:G:A	0	22336424	A	G
8	chr8:22337943:T:A	0	22337943	A	T
8	chr8:22339034:A:G	0	22339034	G	A
8	chr8:22339581:C:G	0	22339581	G	C
8	chr8:22339599:C:T	0	22339599	T	C
8	chr8:22339839:G:A	0	22339839	A	G
8	chr8:22340900:A:G	0	22340900	G	A
8	chr8:22342157:C:CA	0	22342157	CA	C
8	chr8:22342635:A:G	0	22342635	G	A
8	chr8:22342721:T:C	0	22342721	C	T
8	chr8:22343233:C:T	0	22343233	T	C
8	chr8:22343470:T:C	0	22343470	C	T
8	chr8:22344206:T:C	0	22344206	C	T
8	chr8:22345274:TTGTGTACCCAAGAAAATTGAAAACAC:T	0	22345274	T	TTGTGTACCCAAGAAAATTGAAAACAC
8	chr8:22345300:C:T	0	22345300	T	C
8	chr8:22345671:T:A	0	22345671	A	T
8	chr8:22345921:A:G	0	22345921	G	A
8	chr8:22346793:G:T	0	22346793	T	G
8	chr8:22346831:G:T	0	22346831	T	G
8	chr8:22347269:G:A	0	22347269	A	G
8	chr8:22348525:G:A	0	22348525	A	G
8	chr8:22349118:T:C	0	22349118	C	T
8	chr8:22349857:T:C	0	22349857	C	T
8	chr8:22350582:A:G	0	22350582	G	A
8	chr8:22350886:G:A	0	22350886	A	G
8	chr8:22351079:T:A	0	22351079	A	T
8	chr8:22351829:G:A	0	22351829	A	G
8	chr8:22352603:A:G	0	22352603	G	A
8	chr8:22352721:A:G	0	22352721	G	A
8	chr8:22353292:GT:G	0	22353292	G	GT
8	chr8:22354243:T:A	0	22354243	A	T
8	chr8:22355086:A:G	0	22355086	G	A
8	chr8:22356995:T:C	0	22356995	C	T
8	chr8:22357178:A:G	0	22357178	G	A
8	chr8:22359406:A:T	0	22359406	T	A
8	chr8:22361809:T:C	0	22361809	C	T
8	chr8:22362294:G:A	0	22362294	A	G
8	chr8:22362520:A:G	0	22362520	G	A
8	chr8:22362538:A:G	0	22362538	G	A
8	chr8:22363838:A:G	0	22363838	G	A
8	chr8:22364151:T:A	0	22364151	A	T
8	chr8:22364948:C:T	0	22364948	T	C
8	chr8:22365138:G:A	0	22365138	A	G
8	chr8:22368568:A:G	0	22368568	G	A
8	chr8:22368682:G:A	0	22368682	A	G
8	chr8:22369256:T:G	0	22369256	G	T
8	chr8:22370009:T:C	0	22370009	C	T
8	chr8:22370842:C:T	0	22370842	T	C
8	chr8:22371315:C:T	0	22371315	T	C
8	chr8:22372234:A:G	0	22372234	G	A
8	chr8:22373629:T:C	0	22373629	C	T
8	chr8:22373914:A:G	0	22373914	G	A
8	chr8:22374589:AAGTGAGGT:A	0	22374589	A	AAGTGAGGT
8	chr8:22375261:G:A	0	22375261	A	G
8	chr8:22376213:A:C	0	22376213	C	A
8	chr8:22377169:G:A	0	22377169	A	G
8	chr8:22377450:A:G	0	22377450	G	A
8	chr8:22377504:T:G	0	22377504	G	T
8	chr8:22378246:C:A	0	22378246	A	C
8	chr8:22378331:G:A	0	22378331	A	G
8	chr8:22380517:T:G	0	22380517	G	T
8	chr8:22382009:T:C	0	22382009	C	T
8	chr8:22382074:G:A	0	22382074	A	G
8	chr8:22382156:A:G	0	22382156	G	A
8	chr8:22382300:C:T	0	22382300	T	C
8	chr8:22382907:G:A	0	22382907	A	G
8	chr8:22385006:C:T	0	22385006	T	C
8	chr8:22385812:T:C	0	22385812	C	T
8	chr8:22385978:T:C	0	22385978	C	T
8	chr8:22386141:T:C	0	22386141	C	T
8	chr8:22386479:C:T	0	22386479	T	C
8	chr8:22386705:G:T	0	22386705	T	G
8	chr8:22387159:T:C	0	22387159	C	T
8	chr8:22387384:C:T	0	22387384	T	C
8	chr8:22387515:G:A	0	22387515	A	G
8	chr8:22388463:C:T	0	22388463	T	C
8	chr8:22388669:G:A	0	22388669	A	G
8	chr8:22388768:C:T	0	22388768	T	C
8	chr8:22389112:G:A	0	22389112	A	G
8	chr8:22389248:G:C	0	22389248	C	G
8	chr8:22389639:T:C	0	22389639	C	T
8	chr8:22390453:A:G	0	22390453	G	A
8	chr8:22390457:A:C	0	22390457	C	A
8	chr8:22390973:A:G	0	22390973	G	A
8	chr8:22391658:T:C	0	22391658	C	T
8	chr8:22391706:G:A	0	22391706	A	G
8	chr8:22392242:G:A	0	22392242	A	G
8	chr8:22392430:T:G	0	22392430	G	T
8	chr8:22392755:T:G	0	22392755	G	T
8	chr8:22392961:T:A	0	22392961	A	T
8	chr8:22393370:TAGG:T	0	22393370	T	TAGG
8	chr8:22393374:T:TCTGA	0	22393374	TCTGA	T
8	chr8:22393936:G:A	0	22393936	A	G
8	chr8:22394196:G:A	0	22394196	A	G
8	chr8:22394294:T:C	0	22394294	C	T
8	chr8:22394610:T:C	0	22394610	C	T
8	chr8:22394772:A:G	0	22394772	G	A
8	chr8:22394797:C:A	0	22394797	A	C
8	chr8:22395472:C:T	0	22395472	T	C
8	chr8:22395972:G:A	0	22395972	A	G
8	chr8:22396299:G:A	0	22396299	A	G
8	chr8:22396311:G:A	0	22396311	A	G
8	chr8:22396323:C:T	0	22396323	T	C
8	chr8:22396986:C:T	0	22396986	T	C
8	chr8:22397003:TA:T	0	22397003	T	TA
8	chr8:22397439:G:A	0	22397439	A	G
8	chr8:22397853:G:A	0	22397853	A	G
8	chr8:22398333:A:G	0	22398333	G	A
8	chr8:22398346:C:T	0	22398346	T	C
8	chr8:22398477:G:T	0	22398477	T	G
8	chr8:22398509:T:TGGTGA	0	22398509	TGGTGA	T
8	chr8:22399499:G:A	0	22399499	A	G
8	chr8:22399789:T:C	0	22399789	C	T
8	chr8:22401358:T:C	0	22401358	C	T
8	chr8:22401462:A:G	0	22401462	G	A
8	chr8:22401634:A:G	0	22401634	G	A
8	chr8:22401902:G:A	0	22401902	A	G
8	chr8:22402120:G:A	0	22402120	A	G
8	chr8:22402750:T:C	0	22402750	C	T
8	chr8:22402785:AAT:A	0	22402785	A	AAT
8	chr8:22403578:C:T	0	22403578	T	C
8	chr8:22403656:T:C	0	22403656	C	T
8	chr8:22404061:T:A	0	22404061	A	T
8	chr8:22404116:A:G	0	22404116	G	A
8	chr8:22404243:A:G	0	22404243	G	A
8	chr8:22404328:G:A	0	22404328	A	G
8	chr8:22404358:C:T	0	22404358	T	C
8	chr8:22404585:A:G	0	22404585	G	A
8	chr8:22404629:G:A	0	22404629	A	G
8	chr8:22404670:G:C	0	22404670	C	G
8	chr8:22404715:AGCTGCT:A	0	22404715	A	AGCTGCT
8	chr8:22404808:T:C	0	22404808	C	T
8	chr8:22404866:C:T	0	22404866	T	C
8	chr8:22404905:A:G	0	22404905	G	A
8	chr8:22405117:G:A	0	22405117	A	G
8	chr8:22405141:A:T	0	22405141	T	A
8	chr8:22405315:T:C	0	22405315	C	T
8	chr8:22405327:A:G	0	22405327	G	A
8	chr8:22405659:T:C	0	22405659	C	T
8	chr8:22405662:A:AT	0	22405662	AT	A
8	chr8:22405802:GT:G	0	22405802	G	GT
8	chr8:22406153:A:G	0	22406153	G	A
8	chr8:22406206:T:C	0	22406206	C	T
8	chr8:22406407:A:G	0	22406407	G	A
8	chr8:22406515:A:C	0	22406515	C	A
8	chr8:22406521:G:A	0	22406521	A	G
8	chr8:22406638:G:T	0	22406638	T	G
8	chr8:22406803:A:G	0	22406803	G	A
8	chr8:22406904:G:C	0	22406904	C	G
8	chr8:22406913:A:G	0	22406913	G	A
8	chr8:22407048:G:A	0	22407048	A	G
8	chr8:22407072:T:C	0	22407072	C	T
8	chr8:22407435:G:A	0	22407435	A	G
8	chr8:22408622:G:A	0	22408622	A	G
8	chr8:22408749:A:G	0	22408749	G	A
8	chr8:22408767:T:C	0	22408767	C	T
8	chr8:22408779:C:T	0	22408779	T	C
8	chr8:22408912:T:C	0	22408912	C	T
8	chr8:22409017:C:T	0	22409017	T	C
8	chr8:22409300:C:T	0	22409300	T	C
8	chr8:22409353:G:A	0	22409353	A	G
8	chr8:22409386:TG:T	0	22409386	T	TG
8	chr8:22409657:T:C	0	22409657	C	T
8	chr8:22409686:T:G	0	22409686	G	T
8	chr8:22409872:A:G	0	22409872	G	A
8	chr8:22410499:A:ATAAG	0	22410499	ATAAG	A
8	chr8:22411416:T:A	0	22411416	A	T
8	chr8:22411529:C:T	0	22411529	T	C
8	chr8:22411670:T:C	0	22411670	C	T
8	chr8:22412777:A:G	0	22412777	G	A
8	chr8:22413139:C:A	0	22413139	A	C
8	chr8:22413284:C:T	0	22413284	T	C
8	chr8:22415492:C:T	0	22415492	T	C
8	chr8:22416174:T:C	0	22416174	C	T
8	chr8:22416316:T:C	0	22416316	C	T
8	chr8:22417595:A:G	0	22417595	G	A
8	chr8:22418738:A:G	0	22418738	G	A
8	chr8:22418880:T:C	0	22418880	C	T
8	chr8:22419341:G:A	0	22419341	A	G
8	chr8:22420837:T:C	0	22420837	C	T
8	chr8:22421885:T:C	0	22421885	C	T
8	chr8:22422303:A:G	0	22422303	G	A
8	chr8:22422350:A:C	0	22422350	C	A
8	chr8:22423292:T:C	0	22423292	C	T
8	chr8:22423374:T:C	0	22423374	C	T
8	chr8:22423882:A:C	0	22423882	C	A
8	chr8:22423950:C:T	0	22423950	T	C
8	chr8:22424677:G:C	0	22424677	C	G
8	chr8:22424903:T:C	0	22424903	C	T
8	chr8:22425219:A:G	0	22425219	G	A
8	chr8:22425235:A:G	0	22425235	G	A
8	chr8:22425467:A:G	0	22425467	G	A
8	chr8:22425793:G:GGTA	0	22425793	GGTA	G
8	chr8:22426001:C:T	0	22426001	T	C
8	chr8:22426476:A:G	0	22426476	G	A
8	chr8:22426489:A:G	0	22426489	G	A
8	chr8:22426704:G:A	0	22426704	A	G
8	chr8:22427090:T:C	0	22427090	C	T
8	chr8:22427853:C:A	0	22427853	A	C
8	chr8:22427977:A:G	0	22427977	G	A
8	chr8:22427994:G:A	0	22427994	A	G
8	chr8:22428083:G:A	0	22428083	A	G
8	chr8:22429481:G:T	0	22429481	T	G
8	chr8:22430212:CACCT:C	0	22430212	C	CACCT
8	chr8:22430729:G:C	0	22430729	C	G
8	chr8:22430829:T:C	0	22430829	C	T
8	chr8:22431043:A:G	0	22431043	G	A
8	chr8:22431049:G:A	0	22431049	A	G
8	chr8:22431124:A:C	0	22431124	C	A
8	chr8:22431265:A:G	0	22431265	G	A
8	chr8:22431276:C:T	0	22431276	T	C
8	chr8:22431376:A:C	0	22431376	C	A
8	chr8:22431482:A:G	0	22431482	G	A
8	chr8:22431580:T:C	0	22431580	C	T
8	chr8:22431613:A:G	0	22431613	G	A
8	chr8:22431653:G:A	0	22431653	A	G
8	chr8:22431775:G:A	0	22431775	A	G
8	chr8:22432069:G:C	0	22432069	C	G
8	chr8:22434500:A:C	0	22434500	C	A
8	chr8:22435217:C:T	0	22435217	T	C
8	chr8:22435793:C:T	0	22435793	T	C
8	chr8:22436223:CT:C	0	22436223	C	CT
8	chr8:22437323:G:T	0	22437323	T	G
8	chr8:22437715:T:C	0	22437715	C	T
8	chr8:22438258:G:A	0	22438258	A	G
8	chr8:22440981:G:A	0	22440981	A	G
8	chr8:22441213:T:G	0	22441213	G	T
8	chr8:22441708:T:A	0	22441708	A	T
8	chr8:22443283:A:G	0	22443283	G	A
8	chr8:22443610:A:G	0	22443610	G	A
8	chr8:22444058:T:G	0	22444058	G	T
8	chr8:22444267:A:G	0	22444267	G	A
8	chr8:22444449:A:T	0	22444449	T	A
8	chr8:22445573:C:T	0	22445573	T	C
8	chr8:22445926:A:G	0	22445926	G	A
8	chr8:22446271:TC:T	0	22446271	T	TC
8	chr8:22446278:G:C	0	22446278	C	G
8	chr8:22446660:A:G	0	22446660	G	A
8	chr8:22447216:GT:G	0	22447216	G	GT
8	chr8:22447504:G:A	0	22447504	A	G
8	chr8:22447988:T:C	0	22447988	C	T
8	chr8:22448539:T:C	0	22448539	C	T
8	chr8:22449812:T:A	0	22449812	A	T
8	chr8:22449813:C:T	0	22449813	T	C
8	chr8:22452539:G:A	0	22452539	A	G
8	chr8:22453420:T:C	0	22453420	C	T
8	chr8:22454403:T:C	0	22454403	C	T
8	chr8:22454782:T:C	0	22454782	C	T
8	chr8:22454914:G:A	0	22454914	A	G
8	chr8:22454916:C:T	0	22454916	T	C
8	chr8:22456473:G:A	0	22456473	A	G
8	chr8:22457217:T:C	0	22457217	C	T
8	chr8:22457359:A:C	0	22457359	C	A
8	chr8:22457890:G:A	0	22457890	A	G
8	chr8:22457979:T:C	0	22457979	C	T
8	chr8:22458086:C:T	0	22458086	T	C
8	chr8:22459174:G:T	0	22459174	T	G
8	chr8:22461685:T:C	0	22461685	C	T
8	chr8:22463293:G:A	0	22463293	A	G
8	chr8:22466172:CT:C	0	22466172	C	CT
8	chr8:22466755:T:C	0	22466755	C	T
8	chr8:22466994:A:G	0	22466994	G	A
8	chr8:22467064:A:G	0	22467064	G	A
8	chr8:22467169:A:G	0	22467169	G	A
8	chr8:22468320:A:G	0	22468320	G	A
8	chr8:22469204:A:G	0	22469204	G	A
8	chr8:22469514:A:G	0	22469514	G	A
8	chr8:22475829:A:T	0	22475829	T	A
8	chr8:22476202:G:T	0	22476202	T	G
8	chr8:22477097:T:C	0	22477097	C	T
8	chr8:22477156:T:G	0	22477156	G	T
8	chr8:22477206:A:G	0	22477206	G	A
8	chr8:22477575:C:T	0	22477575	T	C
8	chr8:22477657:C:T	0	22477657	T	C
8	chr8:22477923:C:T	0	22477923	T	C
8	chr8:22478262:C:T	0	22478262	T	C
8	chr8:22478439:C:T	0	22478439	T	C
8	chr8:22478595:C:T	0	22478595	T	C
8	chr8:22479376:C:T	0	22479376	T	C
8	chr8:22479810:G:T	0	22479810	T	G
8	chr8:22480483:A:T	0	22480483	T	A
8	chr8:22480865:A:G	0	22480865	G	A
8	chr8:22481008:G:C	0	22481008	C	G
8	chr8:22481997:G:A	0	22481997	A	G
8	chr8:22482496:C:G	0	22482496	G	C
8	chr8:22485094:A:G	0	22485094	G	A
8	chr8:22485478:T:A	0	22485478	A	T
8	chr8:22485533:A:G	0	22485533	G	A
8	chr8:22485887:T:G	0	22485887	G	T
8	chr8:22485951:C:T	0	22485951	T	C
8	chr8:22486107:A:G	0	22486107	G	A
8	chr8:22487337:A:G	0	22487337	G	A
8	chr8:22487468:A:G	0	22487468	G	A
8	chr8:22490264:G:C	0	22490264	C	G
8	chr8:22490294:C:T	0	22490294	T	C
8	chr8:22491998:G:A	0	22491998	A	G
8	chr8:22492687:A:G	0	22492687	G	A
8	chr8:22494829:C:T	0	22494829	T	C
8	chr8:22496056:T:C	0	22496056	C	T
8	chr8:22496101:A:T	0	22496101	T	A
8	chr8:22497800:G:A	0	22497800	A	G
8	chr8:22499371:G:A	0	22499371	A	G
8	chr8:22502059:C:T	0	22502059	T	C
8	chr8:22502699:G:A	0	22502699	A	G
8	chr8:22503425:C:T	0	22503425	T	C
8	chr8:22503739:A:G	0	22503739	G	A
8	chr8:22505166:A:C	0	22505166	C	A
8	chr8:22505519:C:T	0	22505519	T	C
8	chr8:22506898:C:T	0	22506898	T	C
8	chr8:22506936:T:A	0	22506936	A	T
8	chr8:22508275:G:A	0	22508275	A	G
8	chr8:22508432:A:G	0	22508432	G	A
8	chr8:22509761:A:G	0	22509761	G	A
8	chr8:22509924:G:A	0	22509924	A	G
8	chr8:22511719:A:G	0	22511719	G	A
8	chr8:22511979:TA:T	0	22511979	T	TA
8	chr8:22512602:G:C	0	22512602	C	G
8	chr8:22512740:G:A	0	22512740	A	G
8	chr8:22514345:G:A	0	22514345	A	G
8	chr8:22514653:T:G	0	22514653	G	T
8	chr8:22515718:G:A	0	22515718	A	G
8	chr8:22515870:T:C	0	22515870	C	T
8	chr8:22516561:A:G	0	22516561	G	A
8	chr8:22516687:G:A	0	22516687	A	G
8	chr8:22517038:C:T	0	22517038	T	C
8	chr8:22517281:G:T	0	22517281	T	G
8	chr8:22517529:C:A	0	22517529	A	C
8	chr8:22517530:A:G	0	22517530	G	A
8	chr8:22517828:G:A	0	22517828	A	G
8	chr8:22519114:T:C	0	22519114	C	T
8	chr8:22519506:G:A	0	22519506	A	G
8	chr8:22519932:AG:A	0	22519932	A	AG
8	chr8:22520605:C:T	0	22520605	T	C
8	chr8:22520723:A:G	0	22520723	G	A
8	chr8:22522343:G:A	0	22522343	A	G
8	chr8:22524326:C:T	0	22524326	T	C
8	chr8:22524337:A:G	0	22524337	G	A
8	chr8:22525267:G:A	0	22525267	A	G
8	chr8:22525669:C:A	0	22525669	A	C
8	chr8:22525712:T:C	0	22525712	C	T
8	chr8:22525771:A:G	0	22525771	G	A
8	chr8:22527548:T:C	0	22527548	C	T
8	chr8:22528032:A:G	0	22528032	G	A
8	chr8:22529574:C:T	0	22529574	T	C
8	chr8:22530468:G:A	0	22530468	A	G
8	chr8:22531344:G:A	0	22531344	A	G
8	chr8:22532387:T:G	0	22532387	G	T
8	chr8:22533424:C:A	0	22533424	A	C
8	chr8:22534495:T:C	0	22534495	C	T
8	chr8:22536243:T:C	0	22536243	C	T
8	chr8:22537407:A:G	0	22537407	G	A
8	chr8:22537796:C:T	0	22537796	T	C
8	chr8:22537996:G:A	0	22537996	A	G
8	chr8:22540949:G:A	0	22540949	A	G
8	chr8:22541489:C:G	0	22541489	G	C
8	chr8:22542585:T:C	0	22542585	C	T
8	chr8:22547715:G:C	0	22547715	C	G
8	chr8:22548459:A:G	0	22548459	G	A
8	chr8:22548462:C:T	0	22548462	T	C
8	chr8:22550915:C:T	0	22550915	T	C
8	chr8:22551059:G:A	0	22551059	A	G
8	chr8:22552315:T:C	0	22552315	C	T
8	chr8:22553735:C:T	0	22553735	T	C
8	chr8:22557228:T:C	0	22557228	C	T
8	chr8:22557381:T:C	0	22557381	C	T
8	chr8:22558060:G:A	0	22558060	A	G
8	chr8:22558479:T:C	0	22558479	C	T
8	chr8:22560170:T:C	0	22560170	C	T
8	chr8:22560969:T:G	0	22560969	G	T
8	chr8:22561160:C:T	0	22561160	T	C
8	chr8:22561678:T:C	0	22561678	C	T
8	chr8:22562042:G:C	0	22562042	C	G
8	chr8:22562075:T:C	0	22562075	C	T
8	chr8:22563024:T:C	0	22563024	C	T
8	chr8:22563446:A:AG	0	22563446	AG	A
8	chr8:22563483:A:G	0	22563483	G	A
8	chr8:22563507:A:G	0	22563507	G	A
8	chr8:22563573:C:T	0	22563573	T	C
8	chr8:22563669:G:A	0	22563669	A	G
8	chr8:22563842:A:G	0	22563842	G	A
8	chr8:22563882:G:A	0	22563882	A	G
8	chr8:22564637:A:G	0	22564637	G	A
8	chr8:22565410:G:A	0	22565410	A	G
8	chr8:22566050:G:A	0	22566050	A	G
8	chr8:22566731:T:C	0	22566731	C	T
8	chr8:22566976:A:G	0	22566976	G	A
8	chr8:22567236:A:G	0	22567236	G	A
8	chr8:22567918:G:A	0	22567918	A	G
8	chr8:22569137:TC:T	0	22569137	T	TC
8	chr8:22570273:G:A	0	22570273	A	G
8	chr8:22570372:C:T	0	22570372	T	C
8	chr8:22571145:T:C	0	22571145	C	T
8	chr8:22571195:A:G	0	22571195	G	A
8	chr8:22571238:C:G	0	22571238	G	C
8	chr8:22572616:C:A	0	22572616	A	C
8	chr8:22572725:G:C	0	22572725	C	G
8	chr8:22572867:A:T	0	22572867	T	A
8	chr8:22573938:G:A	0	22573938	A	G
8	chr8:22575995:A:G	0	22575995	G	A
8	chr8:22576375:G:A	0	22576375	A	G
8	chr8:22576709:A:T	0	22576709	T	A
8	chr8:22577214:C:G	0	22577214	G	C
8	chr8:22579168:C:T	0	22579168	T	C
8	chr8:22579628:G:A	0	22579628	A	G
8	chr8:22580043:T:A	0	22580043	A	T
8	chr8:22580358:G:A	0	22580358	A	G
8	chr8:22580801:A:G	0	22580801	G	A
8	chr8:22581929:G:A	0	22581929	A	G
8	chr8:22582005:T:C	0	22582005	C	T
8	chr8:22582443:A:G	0	22582443	G	A
8	chr8:22582695:A:C	0	22582695	C	A
8	chr8:22582727:G:A	0	22582727	A	G
8	chr8:22583145:A:G	0	22583145	G	A
8	chr8:22584162:T:C	0	22584162	C	T
8	chr8:22584353:G:A	0	22584353	A	G
8	chr8:22584411:C:T	0	22584411	T	C
8	chr8:22584774:A:G	0	22584774	G	A
8	chr8:22585148:A:G	0	22585148	G	A
8	chr8:22586073:C:T	0	22586073	T	C
8	chr8:22589085:CTGGCTCCGAGGGAAGGGGCAGGGGGCCCGCTGGTCGGCGAGGGCTGGGAGCCCCCGACACCT:C	0	22589085	C	CTGGCTCCGAGGGAAGGGGCAGGGGGCCCGCTGGTCGGCGAGGGCTGGGAGCCCCCGACACCT
8	chr8:22590134:CTG:C	0	22590134	C	CTG
8	chr8:22590345:G:A	0	22590345	A	G
8	chr8:22590566:G:A	0	22590566	A	G
8	chr8:22591301:A:G	0	22591301	G	A
8	chr8:22591971:T:C	0	22591971	C	T
8	chr8:22592880:T:A	0	22592880	A	T
8	chr8:22595191:A:G	0	22595191	G	A
8	chr8:22595710:C:A	0	22595710	A	C
8	chr8:22595913:G:A	0	22595913	A	G
8	chr8:22597313:A:G	0	22597313	G	A
8	chr8:22599004:C:G	0	22599004	G	C
8	chr8:22600291:C:T	0	22600291	T	C
8	chr8:22602691:A:G	0	22602691	G	A
8	chr8:22605339:T:C	0	22605339	C	T
8	chr8:22606110:C:T	0	22606110	T	C
8	chr8:22606399:C:T	0	22606399	T	C
8	chr8:22606877:T:C	0	22606877	C	T
8	chr8:22609028:T:C	0	22609028	C	T
8	chr8:22609174:C:T	0	22609174	T	C
8	chr8:22610247:C:G	0	22610247	G	C
8	chr8:22610357:T:A	0	22610357	A	T
8	chr8:22612027:C:T	0	22612027	T	C
8	chr8:22612795:A:G	0	22612795	G	A
8	chr8:22613197:G:A	0	22613197	A	G
8	chr8:22613886:T:C	0	22613886	C	T
8	chr8:22614311:G:A	0	22614311	A	G
8	chr8:22614831:C:T	0	22614831	T	C
8	chr8:22615645:C:T	0	22615645	T	C
8	chr8:22615711:T:C	0	22615711	C	T
8	chr8:22615952:T:C	0	22615952	C	T
8	chr8:22616007:A:G	0	22616007	G	A
8	chr8:22616582:C:A	0	22616582	A	C
8	chr8:22618176:G:A	0	22618176	A	G
8	chr8:22618760:G:A	0	22618760	A	G
8	chr8:22620072:C:T	0	22620072	T	C
8	chr8:22620553:C:T	0	22620553	T	C
8	chr8:22620848:C:T	0	22620848	T	C
8	chr8:22621079:A:G	0	22621079	G	A
8	chr8:22621955:A:G	0	22621955	G	A
8	chr8:22622490:C:T	0	22622490	T	C
8	chr8:22622668:C:T	0	22622668	T	C
8	chr8:22624963:A:G	0	22624963	G	A
8	chr8:22625040:C:T	0	22625040	T	C
8	chr8:22625098:T:TCCTACTACC	0	22625098	TCCTACTACC	T
8	chr8:22625215:T:G	0	22625215	G	T
8	chr8:22625598:T:A	0	22625598	A	T
8	chr8:22625733:G:A	0	22625733	A	G
8	chr8:22626323:T:C	0	22626323	C	T
8	chr8:22626336:T:C	0	22626336	C	T
8	chr8:22626755:G:C	0	22626755	C	G
8	chr8:22627344:GTCAC:G	0	22627344	G	GTCAC
8	chr8:22627436:T:C	0	22627436	C	T
8	chr8:22627473:C:T	0	22627473	T	C
8	chr8:22627652:A:AC	0	22627652	AC	A
8	chr8:22627782:A:T	0	22627782	T	A
8	chr8:22627862:C:T	0	22627862	T	C
8	chr8:22628890:C:T	0	22628890	T	C
8	chr8:22628914:G:A	0	22628914	A	G
8	chr8:22629099:A:G	0	22629099	G	A
8	chr8:22629574:T:C	0	22629574	C	T
8	chr8:22629909:T:C	0	22629909	C	T
8	chr8:22630871:C:A	0	22630871	A	C
8	chr8:22631426:A:G	0	22631426	G	A
8	chr8:22632024:T:C	0	22632024	C	T
8	chr8:22632165:A:G	0	22632165	G	A
8	chr8:22632696:T:C	0	22632696	C	T
8	chr8:22633836:G:A	0	22633836	A	G
8	chr8:22634005:T:C	0	22634005	C	T
8	chr8:22634367:A:G	0	22634367	G	A
8	chr8:22634467:G:T	0	22634467	T	G
8	chr8:22634539:G:A	0	22634539	A	G
8	chr8:22634616:A:G	0	22634616	G	A
8	chr8:22634630:C:T	0	22634630	T	C
8	chr8:22634787:C:T	0	22634787	T	C
8	chr8:22637517:G:A	0	22637517	A	G
8	chr8:22638006:A:G	0	22638006	G	A
8	chr8:22638535:G:A	0	22638535	A	G
8	chr8:22640232:C:T	0	22640232	T	C
8	chr8:22644317:C:A	0	22644317	A	C
8	chr8:22645991:G:T	0	22645991	T	G
8	chr8:22647903:A:G	0	22647903	G	A
8	chr8:22648389:G:A	0	22648389	A	G
8	chr8:22648483:C:T	0	22648483	T	C
8	chr8:22648585:C:T	0	22648585	T	C
8	chr8:22649371:AAAAGT:A	0	22649371	A	AAAAGT
8	chr8:22650029:G:A	0	22650029	A	G
8	chr8:22650119:C:T	0	22650119	T	C
8	chr8:22650174:T:C	0	22650174	C	T
8	chr8:22651090:T:G	0	22651090	G	T
8	chr8:22651965:C:T	0	22651965	T	C
8	chr8:22653006:C:T	0	22653006	T	C
8	chr8:22653824:G:T	0	22653824	T	G
8	chr8:22655250:T:A	0	22655250	A	T
8	chr8:22655833:T:A	0	22655833	A	T
8	chr8:22661747:C:A	0	22661747	A	C
8	chr8:22661938:GCAC:G	0	22661938	G	GCAC
8	chr8:22662302:A:C	0	22662302	C	A
8	chr8:22663169:T:C	0	22663169	C	T
8	chr8:22664577:A:G	0	22664577	G	A
8	chr8:22664616:G:A	0	22664616	A	G
8	chr8:22664962:T:C	0	22664962	C	T
8	chr8:22664989:C:T	0	22664989	T	C
8	chr8:22665343:T:C	0	22665343	C	T
8	chr8:22666238:A:C	0	22666238	C	A
8	chr8:22666628:G:A	0	22666628	A	G
8	chr8:22668467:T:C	0	22668467	C	T
8	chr8:22669046:G:A	0	22669046	A	G
8	chr8:22669096:G:A	0	22669096	A	G
8	chr8:22669927:A:G	0	22669927	G	A
8	chr8:22669944:T:C	0	22669944	C	T
8	chr8:22671001:GT:G	0	22671001	G	GT
8	chr8:22672162:G:C	0	22672162	C	G
8	chr8:22672182:A:G	0	22672182	G	A
8	chr8:22673950:C:T	0	22673950	T	C
8	chr8:22674766:G:A	0	22674766	A	G
8	chr8:22675875:G:A	0	22675875	A	G
8	chr8:22676665:C:T	0	22676665	T	C
8	chr8:22678964:C:T	0	22678964	T	C
8	chr8:22679688:A:G	0	22679688	G	A
8	chr8:22680913:C:T	0	22680913	T	C
8	chr8:22681366:G:A	0	22681366	A	G
8	chr8:22681803:A:G	0	22681803	G	A
8	chr8:22682023:C:T	0	22682023	T	C
8	chr8:22682908:C:T	0	22682908	T	C
8	chr8:22685277:C:T	0	22685277	T	C
8	chr8:22689005:A:T	0	22689005	T	A
8	chr8:22689048:T:C	0	22689048	C	T
8	chr8:22689539:G:A	0	22689539	A	G
8	chr8:22691277:G:T	0	22691277	T	G
8	chr8:22691624:G:A	0	22691624	A	G
8	chr8:22692184:C:T	0	22692184	T	C
8	chr8:22694660:T:C	0	22694660	C	T
8	chr8:22697556:G:A	0	22697556	A	G
8	chr8:22699255:G:A	0	22699255	A	G
8	chr8:22700243:G:C	0	22700243	C	G
8	chr8:22700419:G:A	0	22700419	A	G
8	chr8:22701178:C:A	0	22701178	A	C
8	chr8:22702188:G:T	0	22702188	T	G
8	chr8:22702678:C:T	0	22702678	T	C
8	chr8:22703566:C:T	0	22703566	T	C
8	chr8:22703607:T:G	0	22703607	G	T
8	chr8:22703801:G:T	0	22703801	T	G
8	chr8:22703934:C:T	0	22703934	T	C
8	chr8:22703977:C:A	0	22703977	A	C
8	chr8:22704251:G:A	0	22704251	A	G
8	chr8:22704839:G:T	0	22704839	T	G
8	chr8:22705582:G:A	0	22705582	A	G
8	chr8:22705683:A:G	0	22705683	G	A
8	chr8:22706810:C:T	0	22706810	T	C
8	chr8:22707486:C:T	0	22707486	T	C
8	chr8:22707623:T:C	0	22707623	C	T
8	chr8:22707691:T:C	0	22707691	C	T
8	chr8:22708371:C:T	0	22708371	T	C
8	chr8:22708473:G:A	0	22708473	A	G
8	chr8:22708705:A:G	0	22708705	G	A
8	chr8:22708869:A:G	0	22708869	G	A
8	chr8:22709595:C:T	0	22709595	T	C
8	chr8:22709841:C:T	0	22709841	T	C
8	chr8:22709959:G:A	0	22709959	A	G
8	chr8:22710256:G:A	0	22710256	A	G
8	chr8:22710500:C:T	0	22710500	T	C
8	chr8:22710617:A:G	0	22710617	G	A
8	chr8:22710817:A:G	0	22710817	G	A
8	chr8:22710890:A:T	0	22710890	T	A
8	chr8:22711084:C:A	0	22711084	A	C
8	chr8:22711157:C:G	0	22711157	G	C
8	chr8:22711344:G:A	0	22711344	A	G
8	chr8:22711478:A:G	0	22711478	G	A
8	chr8:22711590:T:G	0	22711590	G	T
8	chr8:22711698:C:T	0	22711698	T	C
8	chr8:22713095:A:G	0	22713095	G	A
8	chr8:22713331:G:A	0	22713331	A	G
8	chr8:22713388:C:T	0	22713388	T	C
8	chr8:22713394:GT:G	0	22713394	G	GT
8	chr8:22713422:T:C	0	22713422	C	T
8	chr8:22713505:A:G	0	22713505	G	A
8	chr8:22713600:G:A	0	22713600	A	G
8	chr8:22713878:T:A	0	22713878	A	T
8	chr8:22713953:A:G	0	22713953	G	A
8	chr8:22714267:A:G	0	22714267	G	A
8	chr8:22714603:T:C	0	22714603	C	T
8	chr8:22715237:G:C	0	22715237	C	G
8	chr8:22716148:T:C	0	22716148	C	T
8	chr8:22716170:G:A	0	22716170	A	G
8	chr8:22716682:T:C	0	22716682	C	T
8	chr8:22718505:C:T	0	22718505	T	C
8	chr8:22719049:T:C	0	22719049	C	T
8	chr8:22719324:T:C	0	22719324	C	T
8	chr8:22719750:C:T	0	22719750	T	C
8	chr8:22720166:C:T	0	22720166	T	C
8	chr8:22720310:T:C	0	22720310	C	T
8	chr8:22720350:C:T	0	22720350	T	C
8	chr8:22720432:A:G	0	22720432	G	A
8	chr8:22720528:A:G	0	22720528	G	A
8	chr8:22720678:G:A	0	22720678	A	G
8	chr8:22721359:A:C	0	22721359	C	A
8	chr8:22722114:T:C	0	22722114	C	T
8	chr8:22722259:C:G	0	22722259	G	C
8	chr8:22722597:T:C	0	22722597	C	T
8	chr8:22722758:T:A	0	22722758	A	T
8	chr8:22722780:T:G	0	22722780	G	T
8	chr8:22722923:C:T	0	22722923	T	C
8	chr8:22722925:G:A	0	22722925	A	G
8	chr8:22722932:T:C	0	22722932	C	T
8	chr8:22723077:A:G	0	22723077	G	A
8	chr8:22723413:A:G	0	22723413	G	A
8	chr8:22724761:C:T	0	22724761	T	C
8	chr8:22724916:A:G	0	22724916	G	A
8	chr8:22726396:C:T	0	22726396	T	C
8	chr8:22726949:A:G	0	22726949	G	A
8	chr8:22727205:T:C	0	22727205	C	T
8	chr8:22727310:GAGGAGGATGGGAGAGGA:G	0	22727310	G	GAGGAGGATGGGAGAGGA
8	chr8:22727401:G:C	0	22727401	C	G
8	chr8:22728513:A:C	0	22728513	C	A
8	chr8:22728652:C:T	0	22728652	T	C
8	chr8:22728974:C:T	0	22728974	T	C
8	chr8:22729488:G:C	0	22729488	C	G
8	chr8:22729506:T:C	0	22729506	C	T
8	chr8:22729568:A:C	0	22729568	C	A
8	chr8:22729571:C:T	0	22729571	T	C
8	chr8:22729593:C:T	0	22729593	T	C
8	chr8:22729765:T:C	0	22729765	C	T
8	chr8:22730053:A:G	0	22730053	G	A
8	chr8:22730074:C:T	0	22730074	T	C
8	chr8:22730308:G:A	0	22730308	A	G
8	chr8:22730343:A:C	0	22730343	C	A
8	chr8:22731133:T:C	0	22731133	C	T
8	chr8:22731385:G:A	0	22731385	A	G
8	chr8:22731393:C:T	0	22731393	T	C
8	chr8:22731597:AC:A	0	22731597	A	AC
8	chr8:22731697:C:T	0	22731697	T	C
8	chr8:22733266:C:A	0	22733266	A	C
8	chr8:22733351:C:T	0	22733351	T	C
8	chr8:22733678:C:T	0	22733678	T	C
8	chr8:22733922:AAGGG:A	0	22733922	A	AAGGG
8	chr8:22734353:G:T	0	22734353	T	G
8	chr8:22734515:T:C	0	22734515	C	T
8	chr8:22736709:C:A	0	22736709	A	C
8	chr8:22737420:C:A	0	22737420	A	C
8	chr8:22738033:G:T	0	22738033	T	G
8	chr8:22738315:G:A	0	22738315	A	G
8	chr8:22738656:G:A	0	22738656	A	G
8	chr8:22738698:A:G	0	22738698	G	A
8	chr8:22739801:A:G	0	22739801	G	A
8	chr8:22740345:T:C	0	22740345	C	T
8	chr8:22740524:C:T	0	22740524	T	C
8	chr8:22741468:A:G	0	22741468	G	A
8	chr8:22741908:C:T	0	22741908	T	C
8	chr8:22743440:T:C	0	22743440	C	T
8	chr8:22743480:G:A	0	22743480	A	G
8	chr8:22743618:A:T	0	22743618	T	A
8	chr8:22744123:A:G	0	22744123	G	A
8	chr8:22744274:A:G	0	22744274	G	A
8	chr8:22744380:C:G	0	22744380	G	C
8	chr8:22744504:T:C	0	22744504	C	T
8	chr8:22745316:A:T	0	22745316	T	A
8	chr8:22745941:C:T	0	22745941	T	C
8	chr8:22746047:C:T	0	22746047	T	C
8	chr8:22746289:C:G	0	22746289	G	C
8	chr8:22746553:C:A	0	22746553	A	C
8	chr8:22747227:C:T	0	22747227	T	C
8	chr8:22747579:G:A	0	22747579	A	G
8	chr8:22748188:A:G	0	22748188	G	A
8	chr8:22748600:G:A	0	22748600	A	G
8	chr8:22748634:G:T	0	22748634	T	G
8	chr8:22748779:A:G	0	22748779	G	A
8	chr8:22749100:C:T	0	22749100	T	C
8	chr8:22750063:C:T	0	22750063	T	C
8	chr8:22750090:G:A	0	22750090	A	G
8	chr8:22750516:A:G	0	22750516	G	A
8	chr8:22750522:A:G	0	22750522	G	A
8	chr8:22751269:C:G	0	22751269	G	C
8	chr8:22751326:C:A	0	22751326	A	C
8	chr8:22751892:CTCTT:C	0	22751892	C	CTCTT
8	chr8:22752070:T:A	0	22752070	A	T
8	chr8:22752257:T:G	0	22752257	G	T
8	chr8:22754309:G:A	0	22754309	A	G
8	chr8:22754485:T:C	0	22754485	C	T
8	chr8:22755083:C:T	0	22755083	T	C
8	chr8:22755440:T:A	0	22755440	A	T
8	chr8:22755532:T:C	0	22755532	C	T
8	chr8:22755659:A:G	0	22755659	G	A
8	chr8:22756805:A:T	0	22756805	T	A
8	chr8:22757866:A:G	0	22757866	G	A
8	chr8:22759783:G:A	0	22759783	A	G
8	chr8:22759799:C:T	0	22759799	T	C
8	chr8:22759852:G:A	0	22759852	A	G
8	chr8:22760390:C:T	0	22760390	T	C
8	chr8:22763404:T:C	0	22763404	C	T
8	chr8:22763549:C:T	0	22763549	T	C
8	chr8:22766171:C:T	0	22766171	T	C
8	chr8:22767463:C:T	0	22767463	T	C
8	chr8:22768761:C:T	0	22768761	T	C
8	chr8:22768787:T:C	0	22768787	C	T
8	chr8:22768832:G:A	0	22768832	A	G
8	chr8:22769368:G:C	0	22769368	C	G
8	chr8:22769958:T:C	0	22769958	C	T
8	chr8:22770956:G:A	0	22770956	A	G
8	chr8:22771467:T:G	0	22771467	G	T
8	chr8:22771471:G:A	0	22771471	A	G
8	chr8:22772496:T:C	0	22772496	C	T
8	chr8:22772498:T:C	0	22772498	C	T
8	chr8:22772596:G:A	0	22772596	A	G
8	chr8:22772722:T:A	0	22772722	A	T
8	chr8:22773294:A:G	0	22773294	G	A
8	chr8:22773534:C:T	0	22773534	T	C
8	chr8:22773836:A:G	0	22773836	G	A
8	chr8:22774488:A:G	0	22774488	G	A
8	chr8:22774493:C:T	0	22774493	T	C
8	chr8:22774879:T:C	0	22774879	C	T
8	chr8:22775277:A:G	0	22775277	G	A
8	chr8:22776173:T:A	0	22776173	A	T
8	chr8:22776777:C:G	0	22776777	G	C
8	chr8:22776855:G:A	0	22776855	A	G
8	chr8:22777822:G:A	0	22777822	A	G
8	chr8:22778063:C:T	0	22778063	T	C
8	chr8:22779309:A:G	0	22779309	G	A
8	chr8:22779707:C:T	0	22779707	T	C
8	chr8:22779711:G:A	0	22779711	A	G
8	chr8:22779767:A:G	0	22779767	G	A
8	chr8:22780161:A:G	0	22780161	G	A
8	chr8:22782004:T:C	0	22782004	C	T
8	chr8:22782545:G:A	0	22782545	A	G
8	chr8:22782754:G:A	0	22782754	A	G
8	chr8:22783688:T:C	0	22783688	C	T
8	chr8:22783781:T:C	0	22783781	C	T
8	chr8:22783959:C:T	0	22783959	T	C
8	chr8:22783971:GA:G	0	22783971	G	GA
8	chr8:22784114:T:C	0	22784114	C	T
8	chr8:22785272:T:G	0	22785272	G	T
8	chr8:22785524:C:T	0	22785524	T	C
8	chr8:22785810:G:A	0	22785810	A	G
8	chr8:22786030:A:C	0	22786030	C	A
8	chr8:22786724:T:C	0	22786724	C	T
8	chr8:22787062:A:G	0	22787062	G	A
8	chr8:22787889:G:A	0	22787889	A	G
8	chr8:22788017:T:C	0	22788017	C	T
8	chr8:22788883:C:T	0	22788883	T	C
8	chr8:22789405:T:A	0	22789405	A	T
8	chr8:22789788:G:A	0	22789788	A	G
8	chr8:22790337:T:C	0	22790337	C	T
8	chr8:22790370:G:A	0	22790370	A	G
8	chr8:22791243:A:G	0	22791243	G	A
8	chr8:22792059:A:G	0	22792059	G	A
8	chr8:22792109:C:T	0	22792109	T	C
8	chr8:22792399:A:G	0	22792399	G	A
8	chr8:22792510:C:T	0	22792510	T	C
8	chr8:22792646:G:C	0	22792646	C	G
8	chr8:22792845:A:G	0	22792845	G	A
8	chr8:22792888:A:G	0	22792888	G	A
8	chr8:22793228:T:C	0	22793228	C	T
8	chr8:22793490:A:G	0	22793490	G	A
8	chr8:22793754:C:T	0	22793754	T	C
8	chr8:22793950:T:C	0	22793950	C	T
8	chr8:22794532:G:A	0	22794532	A	G
8	chr8:22794657:G:T	0	22794657	T	G
8	chr8:22795001:T:C	0	22795001	C	T
8	chr8:22795337:G:A	0	22795337	A	G
8	chr8:22795657:G:T	0	22795657	T	G
8	chr8:22796410:T:A	0	22796410	A	T
8	chr8:22796603:T:C	0	22796603	C	T
8	chr8:22796843:A:G	0	22796843	G	A
8	chr8:22797056:G:C	0	22797056	C	G
8	chr8:22797279:A:C	0	22797279	C	A
8	chr8:22797675:G:A	0	22797675	A	G
8	chr8:22798701:C:T	0	22798701	T	C
8	chr8:22798945:T:C	0	22798945	C	T
8	chr8:22799033:T:C	0	22799033	C	T
8	chr8:22799758:G:A	0	22799758	A	G
8	chr8:22799863:G:C	0	22799863	C	G
8	chr8:22800965:C:T	0	22800965	T	C
8	chr8:22801769:C:T	0	22801769	T	C
8	chr8:22802136:T:A	0	22802136	A	T
8	chr8:22802473:G:A	0	22802473	A	G
8	chr8:22803773:T:C	0	22803773	C	T
8	chr8:22804347:T:G	0	22804347	G	T
8	chr8:22804683:C:T	0	22804683	T	C
8	chr8:22804788:T:A	0	22804788	A	T
8	chr8:22804814:C:A	0	22804814	A	C
8	chr8:22805135:T:A	0	22805135	A	T
8	chr8:22805151:A:G	0	22805151	G	A
8	chr8:22805407:A:AC	0	22805407	AC	A
8	chr8:22805526:A:G	0	22805526	G	A
8	chr8:22806694:A:T	0	22806694	T	A
8	chr8:22807055:C:T	0	22807055	T	C
8	chr8:22807285:A:C	0	22807285	C	A
8	chr8:22807828:G:A	0	22807828	A	G
8	chr8:22808324:T:C	0	22808324	C	T
8	chr8:22808443:C:G	0	22808443	G	C
8	chr8:22809564:C:T	0	22809564	T	C
8	chr8:22810126:T:C	0	22810126	C	T
8	chr8:22810209:T:G	0	22810209	G	T
8	chr8:22810528:A:G	0	22810528	G	A
8	chr8:22812655:C:T	0	22812655	T	C
8	chr8:22812702:T:G	0	22812702	G	T
8	chr8:22813992:G:A	0	22813992	A	G
8	chr8:22816203:T:C	0	22816203	C	T
8	chr8:22817566:G:A	0	22817566	A	G
8	chr8:22817683:T:C	0	22817683	C	T
8	chr8:22818352:T:C	0	22818352	C	T
8	chr8:22818622:G:T	0	22818622	T	G
8	chr8:22821181:T:C	0	22821181	C	T
8	chr8:22821759:A:G	0	22821759	G	A
8	chr8:22823789:T:C	0	22823789	C	T
8	chr8:22827508:T:C	0	22827508	C	T
8	chr8:22827963:A:G	0	22827963	G	A
8	chr8:22828181:T:C	0	22828181	C	T
8	chr8:22829465:T:C	0	22829465	C	T
8	chr8:22830918:T:C	0	22830918	C	T
8	chr8:22831145:C:G	0	22831145	G	C
8	chr8:22832238:T:A	0	22832238	A	T
8	chr8:22833234:T:C	0	22833234	C	T
8	chr8:22834082:T:C	0	22834082	C	T
8	chr8:22835487:A:G	0	22835487	G	A
8	chr8:22835817:A:G	0	22835817	G	A
8	chr8:22839577:A:G	0	22839577	G	A
8	chr8:22840177:C:T	0	22840177	T	C
8	chr8:22840593:C:T	0	22840593	T	C
8	chr8:22840621:A:G	0	22840621	G	A
8	chr8:22841271:G:A	0	22841271	A	G
8	chr8:22841706:T:G	0	22841706	G	T
8	chr8:22843893:G:A	0	22843893	A	G
8	chr8:22844359:C:T	0	22844359	T	C
8	chr8:22846472:C:T	0	22846472	T	C
8	chr8:22847199:GT:G	0	22847199	G	GT
8	chr8:22847568:C:T	0	22847568	T	C
8	chr8:22848478:GT:G	0	22848478	G	GT
8	chr8:22848874:C:T	0	22848874	T	C
8	chr8:22849561:C:T	0	22849561	T	C
8	chr8:22849904:T:C	0	22849904	C	T
8	chr8:22849916:G:A	0	22849916	A	G
8	chr8:22850052:G:A	0	22850052	A	G
8	chr8:22851325:T:C	0	22851325	C	T
8	chr8:22851638:A:G	0	22851638	G	A
8	chr8:22851681:A:G	0	22851681	G	A
8	chr8:22852150:T:C	0	22852150	C	T
8	chr8:22853199:G:T	0	22853199	T	G
8	chr8:22854564:G:A	0	22854564	A	G
8	chr8:22855499:T:C	0	22855499	C	T
8	chr8:22856458:T:A	0	22856458	A	T
8	chr8:22856569:T:C	0	22856569	C	T
8	chr8:22859413:C:A	0	22859413	A	C
8	chr8:22859481:T:C	0	22859481	C	T
8	chr8:22860724:T:C	0	22860724	C	T
8	chr8:22861886:C:T	0	22861886	T	C
8	chr8:22861925:C:T	0	22861925	T	C
8	chr8:22862510:G:A	0	22862510	A	G
8	chr8:22863170:G:A	0	22863170	A	G
8	chr8:22863720:C:T	0	22863720	T	C
8	chr8:22864025:A:G	0	22864025	G	A
8	chr8:22864446:GA:G	0	22864446	G	GA
8	chr8:22867515:C:T	0	22867515	T	C
8	chr8:22867653:C:T	0	22867653	T	C
8	chr8:22868092:T:C	0	22868092	C	T
8	chr8:22868213:C:T	0	22868213	T	C
8	chr8:22868493:C:G	0	22868493	G	C
8	chr8:22872569:G:A	0	22872569	A	G
8	chr8:22872753:C:T	0	22872753	T	C
8	chr8:22874182:A:C	0	22874182	C	A
8	chr8:22874302:A:G	0	22874302	G	A
8	chr8:22875378:A:G	0	22875378	G	A
8	chr8:22875780:G:A	0	22875780	A	G
8	chr8:22876038:TA:T	0	22876038	T	TA
8	chr8:22877368:C:T	0	22877368	T	C
8	chr8:22879895:A:G	0	22879895	G	A
8	chr8:22880009:T:G	0	22880009	G	T
8	chr8:22880157:G:T	0	22880157	T	G
8	chr8:22880160:T:G	0	22880160	G	T
8	chr8:22880458:C:T	0	22880458	T	C
8	chr8:22880527:C:T	0	22880527	T	C
8	chr8:22880593:C:T	0	22880593	T	C
8	chr8:22882266:G:A	0	22882266	A	G
8	chr8:22882812:C:T	0	22882812	T	C
8	chr8:22882865:T:C	0	22882865	C	T
8	chr8:22883126:G:A	0	22883126	A	G
8	chr8:22883383:G:C	0	22883383	C	G
8	chr8:22883948:T:C	0	22883948	C	T
8	chr8:22884828:C:A	0	22884828	A	C
8	chr8:22886595:C:A	0	22886595	A	C
8	chr8:22887051:T:C	0	22887051	C	T
8	chr8:22888556:T:C	0	22888556	C	T
8	chr8:22889426:T:C	0	22889426	C	T
8	chr8:22890160:C:T	0	22890160	T	C
8	chr8:22890358:A:T	0	22890358	T	A
8	chr8:22890402:G:C	0	22890402	C	G
8	chr8:22890819:A:C	0	22890819	C	A
8	chr8:22892448:G:A	0	22892448	A	G
8	chr8:22892743:C:T	0	22892743	T	C
8	chr8:22893058:C:T	0	22893058	T	C
8	chr8:22893304:G:A	0	22893304	A	G
8	chr8:22893552:G:A	0	22893552	A	G
8	chr8:22893711:G:A	0	22893711	A	G
8	chr8:22893843:A:G	0	22893843	G	A
8	chr8:22894081:G:A	0	22894081	A	G
8	chr8:22894468:G:C	0	22894468	C	G
8	chr8:22895285:G:A	0	22895285	A	G
8	chr8:22896449:G:A	0	22896449	A	G
8	chr8:22896481:CT:C	0	22896481	C	CT
8	chr8:22896786:C:T	0	22896786	T	C
8	chr8:22898209:T:C	0	22898209	C	T
8	chr8:22898613:G:A	0	22898613	A	G
8	chr8:22898812:G:A	0	22898812	A	G
8	chr8:22899007:C:T	0	22899007	T	C
8	chr8:22899479:G:A	0	22899479	A	G
8	chr8:22899910:AC:A	0	22899910	A	AC
8	chr8:22901002:G:C	0	22901002	C	G
8	chr8:22902197:T:C	0	22902197	C	T
8	chr8:22902470:A:C	0	22902470	C	A
8	chr8:22902748:G:T	0	22902748	T	G
8	chr8:22903950:T:C	0	22903950	C	T
8	chr8:22904084:G:C	0	22904084	C	G
8	chr8:22904662:G:A	0	22904662	A	G
8	chr8:22904811:A:G	0	22904811	G	A
8	chr8:22905501:T:C	0	22905501	C	T
8	chr8:22905735:A:G	0	22905735	G	A
8	chr8:22906269:T:C	0	22906269	C	T
8	chr8:22906407:T:C	0	22906407	C	T
8	chr8:22906632:A:T	0	22906632	T	A
8	chr8:22906736:A:T	0	22906736	T	A
8	chr8:22907801:T:C	0	22907801	C	T
8	chr8:22908456:A:G	0	22908456	G	A
8	chr8:22908725:C:T	0	22908725	T	C
8	chr8:22909036:C:T	0	22909036	T	C
8	chr8:22910023:G:T	0	22910023	T	G
8	chr8:22910300:C:T	0	22910300	T	C
8	chr8:22910302:T:C	0	22910302	C	T
8	chr8:22911541:T:C	0	22911541	C	T
8	chr8:22912085:G:A	0	22912085	A	G
8	chr8:22912161:C:G	0	22912161	G	C
8	chr8:22912255:A:G	0	22912255	G	A
8	chr8:22912533:G:A	0	22912533	A	G
8	chr8:22912718:G:C	0	22912718	C	G
8	chr8:22912755:C:T	0	22912755	T	C
8	chr8:22912872:C:T	0	22912872	T	C
8	chr8:22912896:G:T	0	22912896	T	G
8	chr8:22913491:T:C	0	22913491	C	T
8	chr8:22914274:A:G	0	22914274	G	A
8	chr8:22914565:C:T	0	22914565	T	C
8	chr8:22914871:A:G	0	22914871	G	A
8	chr8:22914939:A:G	0	22914939	G	A
8	chr8:22915121:C:T	0	22915121	T	C
8	chr8:22915789:G:A	0	22915789	A	G
8	chr8:22915874:A:G	0	22915874	G	A
8	chr8:22915885:A:G	0	22915885	G	A
8	chr8:22916130:A:G	0	22916130	G	A
8	chr8:22916145:A:G	0	22916145	G	A
8	chr8:22916817:A:G	0	22916817	G	A
8	chr8:22917631:G:GC	0	22917631	GC	G
8	chr8:22917714:T:C	0	22917714	C	T
8	chr8:22917816:A:G	0	22917816	G	A
8	chr8:22917906:A:G	0	22917906	G	A
8	chr8:22918342:G:A	0	22918342	A	G
8	chr8:22919259:A:G	0	22919259	G	A
8	chr8:22919283:T:C	0	22919283	C	T
8	chr8:22921133:C:A	0	22921133	A	C
8	chr8:22921498:C:A	0	22921498	A	C
8	chr8:22922162:C:T	0	22922162	T	C
8	chr8:22922589:A:C	0	22922589	C	A
8	chr8:22922772:C:G	0	22922772	G	C
8	chr8:22923041:G:A	0	22923041	A	G
8	chr8:22925120:A:C	0	22925120	C	A
8	chr8:22925150:A:T	0	22925150	T	A
8	chr8:22925495:A:G	0	22925495	G	A
8	chr8:22925511:C:T	0	22925511	T	C
8	chr8:22925855:A:T	0	22925855	T	A
8	chr8:22926161:A:G	0	22926161	G	A
8	chr8:22926438:G:T	0	22926438	T	G
8	chr8:22926841:C:T	0	22926841	T	C
8	chr8:22927222:G:A	0	22927222	A	G
8	chr8:22927534:C:T	0	22927534	T	C
8	chr8:22927848:C:A	0	22927848	A	C
8	chr8:22928089:C:T	0	22928089	T	C
8	chr8:22928252:G:C	0	22928252	C	G
8	chr8:22928255:C:T	0	22928255	T	C
8	chr8:22928312:G:C	0	22928312	C	G
8	chr8:22928351:C:T	0	22928351	T	C
8	chr8:22928508:A:G	0	22928508	G	A
8	chr8:22928637:A:C	0	22928637	C	A
8	chr8:22929483:C:A	0	22929483	A	C
8	chr8:22929537:G:A	0	22929537	A	G
8	chr8:22929912:C:T	0	22929912	T	C
8	chr8:22930373:T:A	0	22930373	A	T
8	chr8:22931671:C:T	0	22931671	T	C
8	chr8:22932305:AG:A	0	22932305	A	AG
8	chr8:22932698:GCCT:G	0	22932698	G	GCCT
8	chr8:22933064:G:T	0	22933064	T	G
8	chr8:22933423:G:C	0	22933423	C	G
8	chr8:22933569:G:T	0	22933569	T	G
8	chr8:22935283:A:G	0	22935283	G	A
8	chr8:22935634:C:T	0	22935634	T	C
8	chr8:22935938:T:C	0	22935938	C	T
8	chr8:22936738:C:T	0	22936738	T	C
8	chr8:22936949:G:A	0	22936949	A	G
8	chr8:22937745:G:A	0	22937745	A	G
8	chr8:22938502:TTTTG:T	0	22938502	T	TTTTG
8	chr8:22938805:G:A	0	22938805	A	G
8	chr8:22939283:G:T	0	22939283	T	G
8	chr8:22939459:A:G	0	22939459	G	A
8	chr8:22939888:G:T	0	22939888	T	G
8	chr8:22940061:T:C	0	22940061	C	T
8	chr8:22940062:G:A	0	22940062	A	G
8	chr8:22940207:A:G	0	22940207	G	A
8	chr8:22941244:G:A	0	22941244	A	G
8	chr8:22941682:G:A	0	22941682	A	G
8	chr8:22941745:C:T	0	22941745	T	C
8	chr8:22943551:C:G	0	22943551	G	C
8	chr8:22943777:C:T	0	22943777	T	C
8	chr8:22944271:G:A	0	22944271	A	G
8	chr8:22944400:C:T	0	22944400	T	C
8	chr8:22944485:G:C	0	22944485	C	G
8	chr8:22944513:G:A	0	22944513	A	G
8	chr8:22944867:T:C	0	22944867	C	T
8	chr8:22945364:G:A	0	22945364	A	G
8	chr8:22945659:GACA:G	0	22945659	G	GACA
8	chr8:22946051:T:C	0	22946051	C	T
8	chr8:22948170:G:A	0	22948170	A	G
8	chr8:22948564:T:C	0	22948564	C	T
8	chr8:22949335:T:C	0	22949335	C	T
8	chr8:22951222:G:A	0	22951222	A	G
8	chr8:22953153:G:A	0	22953153	A	G
8	chr8:22953793:G:C	0	22953793	C	G
8	chr8:22953872:T:C	0	22953872	C	T
8	chr8:22954477:G:A	0	22954477	A	G
8	chr8:22956821:C:T	0	22956821	T	C
8	chr8:22956891:T:A	0	22956891	A	T
8	chr8:22957126:C:T	0	22957126	T	C
8	chr8:22957127:A:G	0	22957127	G	A
8	chr8:22959171:G:A	0	22959171	A	G
8	chr8:22959873:T:C	0	22959873	C	T
8	chr8:22959880:T:C	0	22959880	C	T
8	chr8:22960891:A:G	0	22960891	G	A
8	chr8:22961026:T:C	0	22961026	C	T
8	chr8:22961625:C:T	0	22961625	T	C
8	chr8:22962019:G:A	0	22962019	A	G
8	chr8:22962570:G:C	0	22962570	C	G
8	chr8:22963711:A:G	0	22963711	G	A
8	chr8:22964045:T:C	0	22964045	C	T
8	chr8:22965005:T:C	0	22965005	C	T
8	chr8:22965295:T:C	0	22965295	C	T
8	chr8:22965701:C:T	0	22965701	T	C
8	chr8:22966346:T:C	0	22966346	C	T
8	chr8:22966459:A:G	0	22966459	G	A
8	chr8:22967372:G:A	0	22967372	A	G
8	chr8:22967420:C:A	0	22967420	A	C
8	chr8:22967484:G:A	0	22967484	A	G
8	chr8:22967730:GGA:G	0	22967730	G	GGA
8	chr8:22968087:C:T	0	22968087	T	C
8	chr8:22968104:A:G	0	22968104	G	A
8	chr8:22968382:G:A	0	22968382	A	G
8	chr8:22970463:G:A	0	22970463	A	G
8	chr8:22970836:G:A	0	22970836	A	G
8	chr8:22970950:C:T	0	22970950	T	C
8	chr8:22971029:C:T	0	22971029	T	C
8	chr8:22971285:A:G	0	22971285	G	A
8	chr8:22972211:C:T	0	22972211	T	C
8	chr8:22972546:C:A	0	22972546	A	C
8	chr8:22972966:A:G	0	22972966	G	A
8	chr8:22973080:TCTC:T	0	22973080	T	TCTC
8	chr8:22974602:C:T	0	22974602	T	C
8	chr8:22976068:C:T	0	22976068	T	C
8	chr8:22978328:A:G	0	22978328	G	A
8	chr8:22978347:C:T	0	22978347	T	C
8	chr8:22979275:T:C	0	22979275	C	T
8	chr8:22979608:G:A	0	22979608	A	G
8	chr8:22979882:T:C	0	22979882	C	T
8	chr8:22980100:A:G	0	22980100	G	A
8	chr8:22980239:T:C	0	22980239	C	T
8	chr8:22980538:A:G	0	22980538	G	A
8	chr8:22980712:C:T	0	22980712	T	C
8	chr8:22981506:T:A	0	22981506	A	T
8	chr8:22982435:A:C	0	22982435	C	A
8	chr8:22982480:A:G	0	22982480	G	A
8	chr8:22982579:A:G	0	22982579	G	A
8	chr8:22983645:A:G	0	22983645	G	A
8	chr8:22985239:C:T	0	22985239	T	C
8	chr8:22985569:G:A	0	22985569	A	G
8	chr8:22986177:T:C	0	22986177	C	T
8	chr8:22986484:A:C	0	22986484	C	A
8	chr8:22987005:C:G	0	22987005	G	C
8	chr8:22987166:G:A	0	22987166	A	G
8	chr8:22987372:G:A	0	22987372	A	G
8	chr8:22987468:C:T	0	22987468	T	C
8	chr8:22987500:G:C	0	22987500	C	G
8	chr8:22987843:T:A	0	22987843	A	T
8	chr8:22988261:G:A	0	22988261	A	G
8	chr8:22988320:T:C	0	22988320	C	T
8	chr8:22989176:C:G	0	22989176	G	C
8	chr8:22989881:T:C	0	22989881	C	T
8	chr8:22991909:G:T	0	22991909	T	G
8	chr8:22992266:T:C	0	22992266	C	T
8	chr8:22992892:A:G	0	22992892	G	A
8	chr8:22993561:C:T	0	22993561	T	C
8	chr8:22994530:C:T	0	22994530	T	C
8	chr8:22994583:G:A	0	22994583	A	G
8	chr8:22995098:T:A	0	22995098	A	T
8	chr8:22995099:T:A	0	22995099	A	T
8	chr8:22995178:T:C	0	22995178	C	T
8	chr8:22997260:CTGA:C	0	22997260	C	CTGA
8	chr8:22997625:T:G	0	22997625	G	T
8	chr8:22998282:C:T	0	22998282	T	C
8	chr8:22999320:G:A	0	22999320	A	G
8	chr8:23002285:G:A	0	23002285	A	G
8	chr8:23002774:T:C	0	23002774	C	T
8	chr8:23003884:C:T	0	23003884	T	C
8	chr8:23005250:T:C	0	23005250	C	T
8	chr8:23005491:A:G	0	23005491	G	A
8	chr8:23005504:G:T	0	23005504	T	G
8	chr8:23005678:C:T	0	23005678	T	C
8	chr8:23005734:C:T	0	23005734	T	C
8	chr8:23005735:A:G	0	23005735	G	A
8	chr8:23007109:T:C	0	23007109	C	T
8	chr8:23008353:A:G	0	23008353	G	A
8	chr8:23010277:C:G	0	23010277	G	C
8	chr8:23011161:A:G	0	23011161	G	A
8	chr8:23012541:T:C	0	23012541	C	T
8	chr8:23014986:T:C	0	23014986	C	T
8	chr8:23015491:G:A	0	23015491	A	G
8	chr8:23016020:G:A	0	23016020	A	G
8	chr8:23016088:C:A	0	23016088	A	C
8	chr8:23016401:A:T	0	23016401	T	A
8	chr8:23016464:T:TA	0	23016464	TA	T
8	chr8:23016824:G:A	0	23016824	A	G
8	chr8:23018097:A:G	0	23018097	G	A
8	chr8:23018472:A:G	0	23018472	G	A
8	chr8:23019226:C:T	0	23019226	T	C
8	chr8:23019809:G:A	0	23019809	A	G
8	chr8:23022221:T:C	0	23022221	C	T
8	chr8:23022649:G:C	0	23022649	C	G
8	chr8:23023192:CAA:C	0	23023192	C	CAA
8	chr8:23023907:A:G	0	23023907	G	A
8	chr8:23024339:T:C	0	23024339	C	T
8	chr8:23024696:C:T	0	23024696	T	C
8	chr8:23024780:G:A	0	23024780	A	G
8	chr8:23025018:G:A	0	23025018	A	G
8	chr8:23026462:G:A	0	23026462	A	G
8	chr8:23026718:T:C	0	23026718	C	T
8	chr8:23027088:G:C	0	23027088	C	G
8	chr8:23027596:A:G	0	23027596	G	A
8	chr8:23027818:A:T	0	23027818	T	A
8	chr8:23028507:A:G	0	23028507	G	A
8	chr8:23028617:A:G	0	23028617	G	A
8	chr8:23029500:C:G	0	23029500	G	C
8	chr8:23030095:G:A	0	23030095	A	G
8	chr8:23030456:G:A	0	23030456	A	G
8	chr8:23030894:G:A	0	23030894	A	G
8	chr8:23031545:A:G	0	23031545	G	A
8	chr8:23032270:C:T	0	23032270	T	C
8	chr8:23033401:G:A	0	23033401	A	G
8	chr8:23033412:G:A	0	23033412	A	G
8	chr8:23034004:G:A	0	23034004	A	G
8	chr8:23034937:T:C	0	23034937	C	T
8	chr8:23035521:G:A	0	23035521	A	G
8	chr8:23036079:T:TA	0	23036079	TA	T
8	chr8:23036455:C:G	0	23036455	G	C
8	chr8:23036611:G:A	0	23036611	A	G
8	chr8:23037164:A:G	0	23037164	G	A
8	chr8:23037252:T:C	0	23037252	C	T
8	chr8:23038544:A:G	0	23038544	G	A
8	chr8:23038595:A:G	0	23038595	G	A
8	chr8:23039544:C:T	0	23039544	T	C
8	chr8:23040039:A:G	0	23040039	G	A
8	chr8:23040405:A:G	0	23040405	G	A
8	chr8:23040419:TTTA:T	0	23040419	T	TTTA
8	chr8:23040441:AAT:A	0	23040441	A	AAT
8	chr8:23040499:T:C	0	23040499	C	T
8	chr8:23040572:C:T	0	23040572	T	C
8	chr8:23040646:C:A	0	23040646	A	C
8	chr8:23040891:C:T	0	23040891	T	C
8	chr8:23040922:C:T	0	23040922	T	C
8	chr8:23041223:A:C	0	23041223	C	A
8	chr8:23041447:G:A	0	23041447	A	G
8	chr8:23041845:T:C	0	23041845	C	T
8	chr8:23041871:G:A	0	23041871	A	G
8	chr8:23042125:C:T	0	23042125	T	C
8	chr8:23043436:C:T	0	23043436	T	C
8	chr8:23043689:T:C	0	23043689	C	T
8	chr8:23043858:A:G	0	23043858	G	A
8	chr8:23044055:A:C	0	23044055	C	A
8	chr8:23044430:T:C	0	23044430	C	T
8	chr8:23044477:A:C	0	23044477	C	A
8	chr8:23044693:A:C	0	23044693	C	A
8	chr8:23045013:G:A	0	23045013	A	G
8	chr8:23045100:T:C	0	23045100	C	T
8	chr8:23045145:A:G	0	23045145	G	A
8	chr8:23045184:T:C	0	23045184	C	T
8	chr8:23045377:T:C	0	23045377	C	T
8	chr8:23046161:C:T	0	23046161	T	C
8	chr8:23046387:C:T	0	23046387	T	C
8	chr8:23046548:C:T	0	23046548	T	C
8	chr8:23047191:C:G	0	23047191	G	C
8	chr8:23047234:G:A	0	23047234	A	G
8	chr8:23047272:A:G	0	23047272	G	A
8	chr8:23047309:A:G	0	23047309	G	A
8	chr8:23049128:A:G	0	23049128	G	A
8	chr8:23050412:G:A	0	23050412	A	G
8	chr8:23050805:G:A	0	23050805	A	G
8	chr8:23050823:C:T	0	23050823	T	C
8	chr8:23050950:T:C	0	23050950	C	T
8	chr8:23050968:G:A	0	23050968	A	G
8	chr8:23051200:A:AAAAT	0	23051200	AAAAT	A
8	chr8:23051584:G:A	0	23051584	A	G
8	chr8:23051694:G:A	0	23051694	A	G
8	chr8:23052163:G:C	0	23052163	C	G
8	chr8:23052239:G:A	0	23052239	A	G
8	chr8:23052398:G:A	0	23052398	A	G
8	chr8:23052675:C:A	0	23052675	A	C
8	chr8:23053314:C:T	0	23053314	T	C
8	chr8:23053368:G:T	0	23053368	T	G
8	chr8:23053457:G:A	0	23053457	A	G
8	chr8:23053481:TAAAATA:T	0	23053481	T	TAAAATA
8	chr8:23053526:A:C	0	23053526	C	A
8	chr8:23053560:A:G	0	23053560	G	A
8	chr8:23053785:A:G	0	23053785	G	A
8	chr8:23054935:A:T	0	23054935	T	A
8	chr8:23055853:T:C	0	23055853	C	T
8	chr8:23055962:G:C	0	23055962	C	G
8	chr8:23056544:A:G	0	23056544	G	A
8	chr8:23056600:A:G	0	23056600	G	A
8	chr8:23056735:T:A	0	23056735	A	T
8	chr8:23057378:A:G	0	23057378	G	A
8	chr8:23057502:G:A	0	23057502	A	G
8	chr8:23058775:G:A	0	23058775	A	G
8	chr8:23059027:C:T	0	23059027	T	C
8	chr8:23059509:G:T	0	23059509	T	G
8	chr8:23059539:T:C	0	23059539	C	T
8	chr8:23059680:TG:T	0	23059680	T	TG
8	chr8:23060180:A:G	0	23060180	G	A
8	chr8:23061844:G:A	0	23061844	A	G
8	chr8:23062636:C:T	0	23062636	T	C
8	chr8:23063297:G:A	0	23063297	A	G
8	chr8:23063921:C:T	0	23063921	T	C
8	chr8:23064418:C:T	0	23064418	T	C
8	chr8:23065172:G:A	0	23065172	A	G
8	chr8:23066383:T:A	0	23066383	A	T
8	chr8:23066518:T:C	0	23066518	C	T
8	chr8:23066845:T:C	0	23066845	C	T
8	chr8:23067456:C:A	0	23067456	A	C
8	chr8:23067480:A:C	0	23067480	C	A
8	chr8:23067641:A:C	0	23067641	C	A
8	chr8:23068498:T:C	0	23068498	C	T
8	chr8:23068800:G:A	0	23068800	A	G
8	chr8:23068985:G:A	0	23068985	A	G
8	chr8:23069570:A:C	0	23069570	C	A
8	chr8:23070798:C:T	0	23070798	T	C
8	chr8:23071619:C:A	0	23071619	A	C
8	chr8:23071837:C:T	0	23071837	T	C
8	chr8:23072158:C:T	0	23072158	T	C
8	chr8:23073774:A:G	0	23073774	G	A
8	chr8:23073795:C:T	0	23073795	T	C
8	chr8:23074266:T:C	0	23074266	C	T
8	chr8:23077535:T:G	0	23077535	G	T
8	chr8:23080026:G:A	0	23080026	A	G
8	chr8:23081148:G:C	0	23081148	C	G
8	chr8:23082149:A:G	0	23082149	G	A
8	chr8:23082752:C:T	0	23082752	T	C
8	chr8:23083134:G:A	0	23083134	A	G
```
