## Supplementary material for "Characterization of shared and ancestry-specific signals driving complex traits using multi-ancestry fine-mapping": mesusiecsinfo

```
*************************************************************

  Multiple Ancestry Sum of Single Effect Model (MESuSiE)          

   Visit http://www.xzlab.org/software.html For Update            

            (C) 2022 Boran Gao, Xiang Zhou                        

              GNU General Public License                          

*************************************************************
# Start data processing for sufficient statistics 
# Create MESuSiE object 
# Start data analysis 

# Data analysis is done, and now generates result 

Potential causal SNPs with PIP > 0.5:  

Credible sets for effects: 
$cs
$cs$L1
  [1] 254 258 261 264 266 267 268 269 270 271 273 274 275 276 277 278 281 282
 [19] 284 286 291 292 293 294 295 298 299 300 301 302 303 304 306 307 308 310
 [37] 311 312 314 315 316 317 318 319 320 321 323 324 326 328 329 330 331 332
 [55] 333 334 335 336 337 338 339 341 342 343 344 346 347 349 350 351 353 354
 [73] 355 357 358 359 360 361 363 364 365 366 368 369 370 371 372 373 375 377
 [91] 378 379 380 382 383 384 386 387 388 390 391 393 395 398 402 404


$cs_category
       L1 
"eur_afr" 

$purity
   min.abs.corr mean.abs.corr median.abs.corr
L1     0.889335     0.9860015        0.997713

$cs_index
[1] 1

$coverage
[1] 0.9503131

$requested_coverage
[1] 0.95


 Use MESuSiE_Plot() for visualization
# Total time used for the analysis: 0.03 mins
```
