## Supplementary material for "Characterization of shared and ancestry-specific signals driving complex traits using multi-ancestry fine-mapping": mesusieoutput

```
                 eur          afr      eur_afr
   [1,] 0.0003489995 0.0003489995 0.0001163332
   [2,] 0.0003489995 0.0003489995 0.0001163332
   [3,] 0.0003489995 0.0003489995 0.0001163332
   [4,] 0.0003489995 0.0003489995 0.0001163332
   [5,] 0.0003489995 0.0003489995 0.0001163332
   [6,] 0.0003489995 0.0003489995 0.0001163332
   [7,] 0.0003489995 0.0003489995 0.0001163332
   [8,] 0.0003489995 0.0003489995 0.0001163332
   [9,] 0.0003489995 0.0003489995 0.0001163332
  [10,] 0.0003489995 0.0003489995 0.0001163332
  [11,] 0.0003489995 0.0003489995 0.0001163332
  [12,] 0.0003489995 0.0003489995 0.0001163332
  [13,] 0.0003489995 0.0003489995 0.0001163332
  [14,] 0.0003489995 0.0003489995 0.0001163332
  [15,] 0.0003489995 0.0003489995 0.0001163332
  [16,] 0.0003489995 0.0003489995 0.0001163332
  [17,] 0.0003489995 0.0003489995 0.0001163332
  [18,] 0.0003489995 0.0003489995 0.0001163332
  [19,] 0.0003489995 0.0003489995 0.0001163332
  [20,] 0.0003489995 0.0003489995 0.0001163332
  [21,] 0.0003489995 0.0003489995 0.0001163332
  [22,] 0.0003489995 0.0003489995 0.0001163332
  [23,] 0.0003489995 0.0003489995 0.0001163332
  [24,] 0.0003489995 0.0003489995 0.0001163332
  [25,] 0.0003489995 0.0003489995 0.0001163332
  [26,] 0.0003489995 0.0003489995 0.0001163332
  [27,] 0.0003489995 0.0003489995 0.0001163332
  [28,] 0.0003489995 0.0003489995 0.0001163332
  [29,] 0.0003489995 0.0003489995 0.0001163332
  [30,] 0.0003489995 0.0003489995 0.0001163332
  [31,] 0.0003489995 0.0003489995 0.0001163332
  [32,] 0.0003489995 0.0003489995 0.0001163332
  [33,] 0.0003489995 0.0003489995 0.0001163332
  [34,] 0.0003489995 0.0003489995 0.0001163332
  [35,] 0.0003489995 0.0003489995 0.0001163332
  [36,] 0.0003489995 0.0003489995 0.0001163332
  [37,] 0.0003489995 0.0003489995 0.0001163332
  [38,] 0.0003489995 0.0003489995 0.0001163332
  [39,] 0.0003489995 0.0003489995 0.0001163332
  [40,] 0.0003489995 0.0003489995 0.0001163332
  [41,] 0.0003489995 0.0003489995 0.0001163332
  [42,] 0.0003489995 0.0003489995 0.0001163332
  [43,] 0.0003489995 0.0003489995 0.0001163332
  [44,] 0.0003489995 0.0003489995 0.0001163332
  [45,] 0.0003489995 0.0003489995 0.0001163332
  [46,] 0.0003489995 0.0003489995 0.0001163332
  [47,] 0.0003489995 0.0003489995 0.0001163332
  [48,] 0.0003489995 0.0003489995 0.0001163332
  [49,] 0.0003489995 0.0003489995 0.0001163332
  [50,] 0.0003489995 0.0003489995 0.0001163332
  [51,] 0.0003489995 0.0003489995 0.0001163332
  [52,] 0.0003489995 0.0003489995 0.0001163332
  [53,] 0.0003489995 0.0003489995 0.0001163332
  [54,] 0.0003489995 0.0003489995 0.0001163332
  [55,] 0.0003489995 0.0003489995 0.0001163332
  [56,] 0.0003489995 0.0003489995 0.0001163332
  [57,] 0.0003489995 0.0003489995 0.0001163332
  [58,] 0.0003489995 0.0003489995 0.0001163332
  [59,] 0.0003489995 0.0003489995 0.0001163332
  [60,] 0.0003489995 0.0003489995 0.0001163332
  [61,] 0.0003489995 0.0003489995 0.0001163332
  [62,] 0.0003489995 0.0003489995 0.0001163332
  [63,] 0.0003489995 0.0003489995 0.0001163332
  [64,] 0.0003489995 0.0003489995 0.0001163332
  [65,] 0.0003489995 0.0003489995 0.0001163332
  [66,] 0.0003489995 0.0003489995 0.0001163332
  [67,] 0.0003489995 0.0003489995 0.0001163332
  [68,] 0.0003489995 0.0003489995 0.0001163332
  [69,] 0.0003489995 0.0003489995 0.0001163332
  [70,] 0.0003489995 0.0003489995 0.0001163332
  [71,] 0.0003489995 0.0003489995 0.0001163332
  [72,] 0.0003489995 0.0003489995 0.0001163332
  [73,] 0.0003489995 0.0003489995 0.0001163332
  [74,] 0.0003489995 0.0003489995 0.0001163332
  [75,] 0.0003489995 0.0003489995 0.0001163332
  [76,] 0.0003489995 0.0003489995 0.0001163332
  [77,] 0.0003489995 0.0003489995 0.0001163332
  [78,] 0.0003489995 0.0003489995 0.0001163332
  [79,] 0.0003489995 0.0003489995 0.0001163332
  [80,] 0.0003489995 0.0003489995 0.0001163332
  [81,] 0.0003489995 0.0003489995 0.0001163332
  [82,] 0.0003489995 0.0003489995 0.0001163332
  [83,] 0.0003489995 0.0003489995 0.0001163332
  [84,] 0.0003489995 0.0003489995 0.0001163332
  [85,] 0.0003489995 0.0003489995 0.0001163332
  [86,] 0.0003489995 0.0003489995 0.0001163332
  [87,] 0.0003489995 0.0003489995 0.0001163332
  [88,] 0.0003489995 0.0003489995 0.0001163332
  [89,] 0.0003489995 0.0003489995 0.0001163332
  [90,] 0.0003489995 0.0003489995 0.0001163332
  [91,] 0.0003489995 0.0003489995 0.0001163332
  [92,] 0.0003489995 0.0003489995 0.0001163332
  [93,] 0.0003489995 0.0003489995 0.0001163332
  [94,] 0.0003489995 0.0003489995 0.0001163332
  [95,] 0.0003489995 0.0003489995 0.0001163332
  [96,] 0.0003489995 0.0003489995 0.0001163332
  [97,] 0.0003489995 0.0003489995 0.0001163332
  [98,] 0.0003489995 0.0003489995 0.0001163332
  [99,] 0.0003489995 0.0003489995 0.0001163332
 [100,] 0.0003489995 0.0003489995 0.0001163332
 [101,] 0.0003489995 0.0003489995 0.0001163332
 [102,] 0.0003489995 0.0003489995 0.0001163332
 [103,] 0.0003489995 0.0003489995 0.0001163332
 [104,] 0.0003489995 0.0003489995 0.0001163332
 [105,] 0.0003489995 0.0003489995 0.0001163332
 [106,] 0.0003489995 0.0003489995 0.0001163332
 [107,] 0.0003489995 0.0003489995 0.0001163332
 [108,] 0.0003489995 0.0003489995 0.0001163332
 [109,] 0.0003489995 0.0003489995 0.0001163332
 [110,] 0.0003489995 0.0003489995 0.0001163332
 [111,] 0.0003489995 0.0003489995 0.0001163332
 [112,] 0.0003489995 0.0003489995 0.0001163332
 [113,] 0.0003489995 0.0003489995 0.0001163332
 [114,] 0.0003489995 0.0003489995 0.0001163332
 [115,] 0.0003489995 0.0003489995 0.0001163332
 [116,] 0.0003489995 0.0003489995 0.0001163332
 [117,] 0.0003489995 0.0003489995 0.0001163332
 [118,] 0.0003489995 0.0003489995 0.0001163332
 [119,] 0.0003489995 0.0003489995 0.0001163332
 [120,] 0.0003489995 0.0003489995 0.0001163332
 [121,] 0.0003489995 0.0003489995 0.0001163332
 [122,] 0.0003489995 0.0003489995 0.0001163332
 [123,] 0.0003489995 0.0003489995 0.0001163332
 [124,] 0.0003489995 0.0003489995 0.0001163332
 [125,] 0.0003489995 0.0003489995 0.0001163332
 [126,] 0.0003489995 0.0003489995 0.0001163332
 [127,] 0.0003489995 0.0003489995 0.0001163332
 [128,] 0.0003489995 0.0003489995 0.0001163332
 [129,] 0.0003489995 0.0003489995 0.0001163332
 [130,] 0.0003489995 0.0003489995 0.0001163332
 [131,] 0.0003489995 0.0003489995 0.0001163332
 [132,] 0.0003489995 0.0003489995 0.0001163332
 [133,] 0.0003489995 0.0003489995 0.0001163332
 [134,] 0.0003489995 0.0003489995 0.0001163332
 [135,] 0.0003489995 0.0003489995 0.0001163332
 [136,] 0.0003489995 0.0003489995 0.0001163332
 [137,] 0.0003489995 0.0003489995 0.0001163332
 [138,] 0.0003489995 0.0003489995 0.0001163332
 [139,] 0.0003489995 0.0003489995 0.0001163332
 [140,] 0.0003489995 0.0003489995 0.0001163332
 [141,] 0.0003489995 0.0003489995 0.0001163332
 [142,] 0.0003489995 0.0003489995 0.0001163332
 [143,] 0.0003489995 0.0003489995 0.0001163332
 [144,] 0.0003489995 0.0003489995 0.0001163332
 [145,] 0.0003489995 0.0003489995 0.0001163332
 [146,] 0.0003489995 0.0003489995 0.0001163332
 [147,] 0.0003489995 0.0003489995 0.0001163332
 [148,] 0.0003489995 0.0003489995 0.0001163332
 [149,] 0.0003489995 0.0003489995 0.0001163332
 [150,] 0.0003489995 0.0003489995 0.0001163332
 [151,] 0.0003489995 0.0003489995 0.0001163332
 [152,] 0.0003489995 0.0003489995 0.0001163332
 [153,] 0.0003489995 0.0003489995 0.0001163332
 [154,] 0.0003489995 0.0003489995 0.0001163332
 [155,] 0.0003489995 0.0003489995 0.0001163332
 [156,] 0.0003489995 0.0003489995 0.0001163332
 [157,] 0.0003489995 0.0003489995 0.0001163332
 [158,] 0.0003489995 0.0003489995 0.0001163332
 [159,] 0.0003489995 0.0003489995 0.0001163332
 [160,] 0.0003489995 0.0003489995 0.0001163332
 [161,] 0.0003489995 0.0003489995 0.0001163332
 [162,] 0.0003489995 0.0003489995 0.0001163332
 [163,] 0.0003489995 0.0003489995 0.0001163332
 [164,] 0.0003489995 0.0003489995 0.0001163332
 [165,] 0.0003489995 0.0003489995 0.0001163332
 [166,] 0.0003489995 0.0003489995 0.0001163332
 [167,] 0.0003489995 0.0003489995 0.0001163332
 [168,] 0.0003489995 0.0003489995 0.0001163332
 [169,] 0.0003489995 0.0003489995 0.0001163332
 [170,] 0.0003489995 0.0003489995 0.0001163332
 [171,] 0.0003489995 0.0003489995 0.0001163332
 [172,] 0.0003489995 0.0003489995 0.0001163332
 [173,] 0.0003489995 0.0003489995 0.0001163332
 [174,] 0.0003489995 0.0003489995 0.0001163332
 [175,] 0.0003489995 0.0003489995 0.0001163332
 [176,] 0.0003489995 0.0003489995 0.0001163332
 [177,] 0.0003489995 0.0003489995 0.0001163332
 [178,] 0.0003489995 0.0003489995 0.0001163332
 [179,] 0.0003489995 0.0003489995 0.0001163332
 [180,] 0.0003489995 0.0003489995 0.0001163332
 [181,] 0.0003489995 0.0003489995 0.0001163332
 [182,] 0.0003489995 0.0003489995 0.0001163332
 [183,] 0.0003489995 0.0003489995 0.0001163332
 [184,] 0.0003489995 0.0003489995 0.0001163332
 [185,] 0.0003489995 0.0003489995 0.0001163332
 [186,] 0.0003489995 0.0003489995 0.0001163332
 [187,] 0.0003489995 0.0003489996 0.0001163332
 [188,] 0.0003489995 0.0003489996 0.0001163332
 [189,] 0.0003489995 0.0003489995 0.0006629071
 [190,] 0.0003489995 0.0003489996 0.0001163332
 [191,] 0.0003489995 0.0003489995 0.0003910392
 [192,] 0.0003489995 0.0003489996 0.0001163332
 [193,] 0.0003489995 0.0003489996 0.0001163332
 [194,] 0.0003489995 0.0003489996 0.0001163332
 [195,] 0.0003489995 0.0003489995 0.0004993930
 [196,] 0.0003489995 0.0003489995 0.0005429422
 [197,] 0.0003489995 0.0003489995 0.0001163332
 [198,] 0.0003489995 0.0003489995 0.0001163332
 [199,] 0.0003489995 0.0003489995 0.0001163332
 [200,] 0.0003489995 0.0003489996 0.0001163332
 [201,] 0.0003489995 0.0003489996 0.0001163332
 [202,] 0.0003489995 0.0003489996 0.0001163332
 [203,] 0.0003489995 0.0003489995 0.0003375914
 [204,] 0.0003489995 0.0003489995 0.0003310342
 [205,] 0.0003489995 0.0003489995 0.0001163332
 [206,] 0.0003489995 0.0003489995 0.0002415267
 [207,] 0.0003489995 0.0003489995 0.0002398987
 [208,] 0.0003489995 0.0003489995 0.0003355070
 [209,] 0.0003489995 0.0003489995 0.0003134942
 [210,] 0.0003489995 0.0003489995 0.0002533932
 [211,] 0.0003489995 0.0003489995 0.0003282451
 [212,] 0.0003489995 0.0003489995 0.0003282451
 [213,] 0.0003489995 0.0003489995 0.0002652422
 [214,] 0.0003489995 0.0003489995 0.0001163332
 [215,] 0.0003489995 0.0003489995 0.0002616631
 [216,] 0.0003489995 0.0003489995 0.0002789370
 [217,] 0.0003489995 0.0003489995 0.0002880660
 [218,] 0.0003489995 0.0003489995 0.0002843486
 [219,] 0.0003489995 0.0003489995 0.0002862921
 [220,] 0.0003489995 0.0003489995 0.0002685495
 [221,] 0.0003489995 0.0003489995 0.0002685495
 [222,] 0.0003489995 0.0003489995 0.0003369242
 [223,] 0.0003489995 0.0003489995 0.0002934241
 [224,] 0.0003489995 0.0003489995 0.0003318858
 [225,] 0.0003489995 0.0003489995 0.0003318858
 [226,] 0.0003489995 0.0003489995 0.0002351613
 [227,] 0.0003489995 0.0003489995 0.0002482891
 [228,] 0.0003489995 0.0003489995 0.0002606356
 [229,] 0.0003489995 0.0003489995 0.0002731665
 [230,] 0.0003489995 0.0003489995 0.0002340615
 [231,] 0.0003489995 0.0003489995 0.0002280166
 [232,] 0.0003489995 0.0003489995 0.0002096038
 [233,] 0.0003489995 0.0003489995 0.0002761045
 [234,] 0.0003489995 0.0003489995 0.0002506899
 [235,] 0.0003489995 0.0003489996 0.0001163332
 [236,] 0.0003489995 0.0003489995 0.0002199394
 [237,] 0.0003489995 0.0003489995 0.0002199394
 [238,] 0.0003489995 0.0003489995 0.0002101701
 [239,] 0.0003489995 0.0003489995 0.0002317348
 [240,] 0.0003489995 0.0003489995 0.0002073520
 [241,] 0.0003489995 0.0003489995 0.0001972619
 [242,] 0.0003489995 0.0003489995 0.0002718392
 [243,] 0.0003489995 0.0003489995 0.0002504770
 [244,] 0.0003489995 0.0003489995 0.0002093644
 [245,] 0.0003489995 0.0003489995 0.0002191065
 [246,] 0.0003489995 0.0003489995 0.0001163332
 [247,] 0.0003489995 0.0003489995 0.0003839399
 [248,] 0.0003489995 0.0003489995 0.0006642392
 [249,] 0.0003489995 0.0003489995 0.0006775463
 [250,] 0.0003489995 0.0003489995 0.0012106644
 [251,] 0.0003489995 0.0003489995 0.0013001705
 [252,] 0.0003489995 0.0003489995 0.0016086684
 [253,] 0.0003489995 0.0003489995 0.0017273698
 [254,] 0.0003489995 0.0003489995 0.0021786313
 [255,] 0.0003489995 0.0003489995 0.0017273698
 [256,] 0.0003489995 0.0003489995 0.0017964026
 [257,] 0.0003489995 0.0003489995 0.0017001378
 [258,] 0.0003489995 0.0003489995 0.0021131167
 [259,] 0.0003489995 0.0003489995 0.0016757622
 [260,] 0.0003489995 0.0003489995 0.0016757622
 [261,] 0.0003489995 0.0003489995 0.0020145389
 [262,] 0.0003489995 0.0003489995 0.0017173380
 [263,] 0.0003489995 0.0003489995 0.0016299440
 [264,] 0.0003489995 0.0003489995 0.0020549619
 [265,] 0.0003489995 0.0003489996 0.0001163332
 [266,] 0.0003489995 0.0003489995 0.0125049518
 [267,] 0.0003489995 0.0003489995 0.0122941471
 [268,] 0.0003489995 0.0003489995 0.0030898958
 [269,] 0.0004043002 0.0003489995 0.0132282589
 [270,] 0.0003489995 0.0003489995 0.0024770051
 [271,] 0.0003489995 0.0003489995 0.0025040455
 [272,] 0.0003489995 0.0003489995 0.0017211454
 [273,] 0.0003489995 0.0003489995 0.0026472855
 [274,] 0.0003489995 0.0003489995 0.0041635025
 [275,] 0.0003489995 0.0003489995 0.0036409782
 [276,] 0.0003489995 0.0003489995 0.0071935998
 [277,] 0.0003489995 0.0003489995 0.0092639929
 [278,] 0.0003489995 0.0003489995 0.0064859410
 [279,] 0.0003489995 0.0003489995 0.0001163332
 [280,] 0.0003489995 0.0003489995 0.0001163332
 [281,] 0.0003489995 0.0003489995 0.0117834100
 [282,] 0.0003489995 0.0003489995 0.0021807113
 [283,] 0.0003489995 0.0003489995 0.0018285118
 [284,] 0.0003489995 0.0003489995 0.0018455285
 [285,] 0.0003489995 0.0003489995 0.0001163332
 [286,] 0.0003489995 0.0003489995 0.0018455285
 [287,] 0.0003489995 0.0003489995 0.0017596871
 [288,] 0.0003489995 0.0003489995 0.0017321833
 [289,] 0.0003489995 0.0003489995 0.0017321833
 [290,] 0.0003489995 0.0003489995 0.0001163332
 [291,] 0.0003489995 0.0003489995 0.0058724518
 [292,] 0.0003489995 0.0003489995 0.0058724518
 [293,] 0.0003489995 0.0003489995 0.0019600220
 [294,] 0.0003489995 0.0003489995 0.0060238775
 [295,] 0.0003489995 0.0003489995 0.0074484544
 [296,] 0.0003489995 0.0003489995 0.0017551457
 [297,] 0.0003489995 0.0003489995 0.0001163332
 [298,] 0.0003489995 0.0003489995 0.0096163233
 [299,] 0.0003489995 0.0003489995 0.0023716516
 [300,] 0.0003489995 0.0003489995 0.0023153075
 [301,] 0.0003489995 0.0003489995 0.0085084441
 [302,] 0.0003580319 0.0003489995 0.0102684064
 [303,] 0.0003489995 0.0003489995 0.0092752841
 [304,] 0.0003489995 0.0003489995 0.0096200147
 [305,] 0.0003489995 0.0003489995 0.0001163332
 [306,] 0.0003489995 0.0003489995 0.0025240681
 [307,] 0.0003489995 0.0003489995 0.0029632119
 [308,] 0.0003489995 0.0003489995 0.0094175186
 [309,] 0.0003489995 0.0003489995 0.0001163332
 [310,] 0.0003489995 0.0003489995 0.0025818969
 [311,] 0.0004631211 0.0003489995 0.0139364723
 [312,] 0.0003489995 0.0003489995 0.0028287351
 [313,] 0.0003489995 0.0003489995 0.0001163332
 [314,] 0.0004161333 0.0003489995 0.0125193419
 [315,] 0.0004886585 0.0003489995 0.0249579045
 [316,] 0.0003489995 0.0003489995 0.0030309076
 [317,] 0.0003776120 0.0003489995 0.0119267610
 [318,] 0.0003489995 0.0003489995 0.0034837713
 [319,] 0.0003489995 0.0003489995 0.0031248630
 [320,] 0.0003489995 0.0003489995 0.0030797571
 [321,] 0.0003489995 0.0003489995 0.0035782314
 [322,] 0.0003489995 0.0003489995 0.0001163332
 [323,] 0.0004410994 0.0003489995 0.0132724083
 [324,] 0.0003489995 0.0003489995 0.0031248630
 [325,] 0.0003489995 0.0003489995 0.0001163332
 [326,] 0.0006002984 0.0003489995 0.0219998625
 [327,] 0.0003489995 0.0003489995 0.0001163332
 [328,] 0.0003489995 0.0003489995 0.0032796622
 [329,] 0.0004181186 0.0003489995 0.0152886322
 [330,] 0.0003489995 0.0003489995 0.0031248630
 [331,] 0.0003489995 0.0003489995 0.0033326249
 [332,] 0.0003489995 0.0003489995 0.0044784829
 [333,] 0.0003489995 0.0003489995 0.0033326249
 [334,] 0.0003489995 0.0003489995 0.0037141883
 [335,] 0.0003489995 0.0003489995 0.0033326249
 [336,] 0.0003489995 0.0003489995 0.0032796622
 [337,] 0.0003489995 0.0003489995 0.0031809243
 [338,] 0.0006002984 0.0003489995 0.0199514088
 [339,] 0.0004631211 0.0003489995 0.0169846225
 [340,] 0.0003489995 0.0003489995 0.0001163332
 [341,] 0.0004631211 0.0003489995 0.0169846225
 [342,] 0.0003489995 0.0003489995 0.0030862466
 [343,] 0.0008234209 0.0003489995 0.0278718811
 [344,] 0.0003489995 0.0003489995 0.0033547619
 [345,] 0.0003489995 0.0003489995 0.0001163332
 [346,] 0.0003489995 0.0003489995 0.0039955401
 [347,] 0.0007384022 0.0003489995 0.0233564863
 [348,] 0.0003489995 0.0003489995 0.0001163332
 [349,] 0.0007384022 0.0003489995 0.0229958142
 [350,] 0.0007384022 0.0003489995 0.0226056214
 [351,] 0.0007027987 0.0003489995 0.0215166698
 [352,] 0.0003489995 0.0003489995 0.0001163332
 [353,] 0.0003489995 0.0003489995 0.0036803333
 [354,] 0.0008234209 0.0003489995 0.0273779034
 [355,] 0.0010148597 0.0003489995 0.0320858145
 [356,] 0.0003489995 0.0003489995 0.0001163332
 [357,] 0.0003489995 0.0003489995 0.0041284665
 [358,] 0.0003489995 0.0003489995 0.0040594140
 [359,] 0.0003489995 0.0003489995 0.0051501603
 [360,] 0.0003489995 0.0003489995 0.0041206007
 [361,] 0.0006134587 0.0003489995 0.0247599106
 [362,] 0.0003489995 0.0003489995 0.0001163332
 [363,] 0.0003489995 0.0003489995 0.0032066863
 [364,] 0.0003489995 0.0003489995 0.0031554626
 [365,] 0.0003489995 0.0003489995 0.0031096205
 [366,] 0.0003489995 0.0003489995 0.0031031618
 [367,] 0.0003489995 0.0003489995 0.0001163332
 [368,] 0.0009255384 0.0003489995 0.0375110228
 [369,] 0.0007135818 0.0003489995 0.0245866497
 [370,] 0.0003489995 0.0003489995 0.0044567796
 [371,] 0.0003489995 0.0003489995 0.0034476436
 [372,] 0.0007135818 0.0003489995 0.0261891654
 [373,] 0.0007135818 0.0003489995 0.0229567456
 [374,] 0.0003489995 0.0003489995 0.0001163332
 [375,] 0.0013352610 0.0003489995 0.0236872556
 [376,] 0.0003489995 0.0003489995 0.0001163332
 [377,] 0.0003489995 0.0003489995 0.0038454568
 [378,] 0.0003489995 0.0003489995 0.0026633662
 [379,] 0.0005815131 0.0003489995 0.0162214811
 [380,] 0.0006795646 0.0003489995 0.0180459963
 [381,] 0.0003489995 0.0003489995 0.0001163332
 [382,] 0.0005251997 0.0003489995 0.0158823890
 [383,] 0.0007603676 0.0003489995 0.0119605867
 [384,] 0.0003489995 0.0003489995 0.0019210386
 [385,] 0.0003489995 0.0003489995 0.0001163332
 [386,] 0.0003489995 0.0003489995 0.0061752481
 [387,] 0.0003489995 0.0003489995 0.0064699032
 [388,] 0.0003489995 0.0003489995 0.0063462923
 [389,] 0.0003489995 0.0003489995 0.0001163332
 [390,] 0.0003489995 0.0003489995 0.0040957662
 [391,] 0.0003489995 0.0003489995 0.0043952863
 [392,] 0.0003489995 0.0003489995 0.0017315770
 [393,] 0.0003489995 0.0003489995 0.0018193070
 [394,] 0.0003489995 0.0003489995 0.0001163332
 [395,] 0.0003489995 0.0003489995 0.0022262244
 [396,] 0.0003489995 0.0003489995 0.0001163332
 [397,] 0.0003489995 0.0003489995 0.0018038503
 [398,] 0.0003489995 0.0003489995 0.0021030068
 [399,] 0.0003489995 0.0003489995 0.0001163332
 [400,] 0.0003489995 0.0003489995 0.0006982688
 [401,] 0.0003489995 0.0003489995 0.0007653132
 [402,] 0.0003489995 0.0003489995 0.0028556197
 [403,] 0.0003489995 0.0003489995 0.0001163332
 [404,] 0.0003489995 0.0003489995 0.0021369093
 [405,] 0.0003489995 0.0003489995 0.0001163332
 [406,] 0.0003489995 0.0003489995 0.0001163332
 [407,] 0.0003489995 0.0003489995 0.0001163332
 [408,] 0.0003489995 0.0003489995 0.0001163332
 [409,] 0.0003489995 0.0003489995 0.0001163332
 [410,] 0.0003489995 0.0003489995 0.0001163332
 [411,] 0.0003489995 0.0003489995 0.0001163332
 [412,] 0.0003489995 0.0003489995 0.0001163332
 [413,] 0.0003489995 0.0003489995 0.0001163332
 [414,] 0.0003489995 0.0003489995 0.0002803794
 [415,] 0.0003489995 0.0003489995 0.0001163332
 [416,] 0.0003489995 0.0003489995 0.0001163332
 [417,] 0.0003489995 0.0003489995 0.0001163332
 [418,] 0.0003489995 0.0003489995 0.0001163332
 [419,] 0.0003489995 0.0003489995 0.0001163332
 [420,] 0.0003489995 0.0003489995 0.0001163332
 [421,] 0.0003489995 0.0003489995 0.0001163332
 [422,] 0.0003489995 0.0003489995 0.0001163332
 [423,] 0.0003489995 0.0003489995 0.0001163332
 [424,] 0.0003489995 0.0003489995 0.0001163332
 [425,] 0.0003489995 0.0003489995 0.0001163332
 [426,] 0.0003489995 0.0003489995 0.0001163332
 [427,] 0.0003489995 0.0003489995 0.0001163332
 [428,] 0.0003489995 0.0003489995 0.0001163332
 [429,] 0.0003489995 0.0003489995 0.0001163332
 [430,] 0.0003489995 0.0003489995 0.0001163332
 [431,] 0.0003489995 0.0003489995 0.0001163332
 [432,] 0.0003489995 0.0003489995 0.0001163332
 [433,] 0.0003489995 0.0003489995 0.0001163332
 [434,] 0.0003489995 0.0003489995 0.0001163332
 [435,] 0.0003489995 0.0003489995 0.0001163332
 [436,] 0.0003489995 0.0003489995 0.0001163332
 [437,] 0.0003489995 0.0003489995 0.0001163332
 [438,] 0.0003489995 0.0003489995 0.0001163332
 [439,] 0.0003489995 0.0003489995 0.0001163332
 [440,] 0.0003489995 0.0003489995 0.0001163332
 [441,] 0.0003489995 0.0003489995 0.0001163332
 [442,] 0.0003489995 0.0003489995 0.0001163332
 [443,] 0.0003489995 0.0003489995 0.0001163332
 [444,] 0.0003489995 0.0003489995 0.0001163332
 [445,] 0.0003489995 0.0003489995 0.0001163332
 [446,] 0.0003489995 0.0003489995 0.0001163332
 [447,] 0.0003489995 0.0003489995 0.0001163332
 [448,] 0.0003489995 0.0003489995 0.0001163332
 [449,] 0.0003489995 0.0003489995 0.0001163332
 [450,] 0.0003489995 0.0003489995 0.0001163332
 [451,] 0.0003489995 0.0003489995 0.0001163332
 [452,] 0.0003489995 0.0003489995 0.0001163332
 [453,] 0.0003489995 0.0003489995 0.0001163332
 [454,] 0.0003489995 0.0003489995 0.0001163332
 [455,] 0.0003489995 0.0003489995 0.0001163332
 [456,] 0.0003489995 0.0003489995 0.0001163332
 [457,] 0.0003489995 0.0003489995 0.0001163332
 [458,] 0.0003489995 0.0003489995 0.0001163332
 [459,] 0.0003489995 0.0003489995 0.0001163332
 [460,] 0.0003489995 0.0003489995 0.0001163332
 [461,] 0.0003489995 0.0003489995 0.0001163332
 [462,] 0.0003489995 0.0003489995 0.0001163332
 [463,] 0.0003489995 0.0003489995 0.0001163332
 [464,] 0.0003489995 0.0003489995 0.0001163332
 [465,] 0.0003489995 0.0003489995 0.0001163332
 [466,] 0.0003489995 0.0003489995 0.0001163332
 [467,] 0.0003489995 0.0003489995 0.0001163332
 [468,] 0.0003489995 0.0003489995 0.0001163332
 [469,] 0.0003489995 0.0003489995 0.0001163332
 [470,] 0.0003489995 0.0003489995 0.0001163332
 [471,] 0.0003489995 0.0003489995 0.0001163332
 [472,] 0.0003489995 0.0003489995 0.0001163332
 [473,] 0.0003489995 0.0003489995 0.0001163332
 [474,] 0.0003489995 0.0003489995 0.0001163332
 [475,] 0.0003489995 0.0003489995 0.0001163332
 [476,] 0.0003489995 0.0003489995 0.0001163332
 [477,] 0.0003489995 0.0003489995 0.0001163332
 [478,] 0.0003489995 0.0003489995 0.0001163332
 [479,] 0.0003489995 0.0003489995 0.0001163332
 [480,] 0.0003489995 0.0003489995 0.0001163332
 [481,] 0.0003489995 0.0003489995 0.0001163332
 [482,] 0.0003489995 0.0003489995 0.0001163332
 [483,] 0.0003489995 0.0003489995 0.0001163332
 [484,] 0.0003489995 0.0003489995 0.0001163332
 [485,] 0.0003489995 0.0003489995 0.0001163332
 [486,] 0.0003489995 0.0003489995 0.0001163332
 [487,] 0.0003489995 0.0003489995 0.0001163332
 [488,] 0.0003489995 0.0003489995 0.0001163332
 [489,] 0.0003489995 0.0003489995 0.0001163332
 [490,] 0.0003489995 0.0003489995 0.0001163332
 [491,] 0.0003489995 0.0003489995 0.0001163332
 [492,] 0.0003489995 0.0003489995 0.0001163332
 [493,] 0.0003489995 0.0003489995 0.0001163332
 [494,] 0.0003489995 0.0003489995 0.0001163332
 [495,] 0.0003489995 0.0003489995 0.0001163332
 [496,] 0.0003489995 0.0003489995 0.0001163332
 [497,] 0.0003489995 0.0003489995 0.0001163332
 [498,] 0.0003489995 0.0003489995 0.0001163332
 [499,] 0.0003489995 0.0003489995 0.0001163332
 [500,] 0.0003489995 0.0003489995 0.0001163332
 [501,] 0.0003489995 0.0003489995 0.0001163332
 [502,] 0.0003489995 0.0003489995 0.0001163332
 [503,] 0.0003489995 0.0003489995 0.0001163332
 [504,] 0.0003489995 0.0003489995 0.0001163332
 [505,] 0.0003489995 0.0003489995 0.0001163332
 [506,] 0.0003489995 0.0003489995 0.0001163332
 [507,] 0.0003489995 0.0003489995 0.0001163332
 [508,] 0.0003489995 0.0003489995 0.0001163332
 [509,] 0.0003489995 0.0003489995 0.0001163332
 [510,] 0.0003489995 0.0003489995 0.0001163332
 [511,] 0.0003489995 0.0003489995 0.0001163332
 [512,] 0.0003489995 0.0003489995 0.0001163332
 [513,] 0.0003489995 0.0003489995 0.0001163332
 [514,] 0.0003489995 0.0003489995 0.0001163332
 [515,] 0.0003489995 0.0003489995 0.0001163332
 [516,] 0.0003489995 0.0003489995 0.0001163332
 [517,] 0.0003489995 0.0003489995 0.0001163332
 [518,] 0.0003489995 0.0003489995 0.0001163332
 [519,] 0.0003489995 0.0003489995 0.0001163332
 [520,] 0.0003489995 0.0003489995 0.0001163332
 [521,] 0.0003489995 0.0003489995 0.0001163332
 [522,] 0.0003489995 0.0003489995 0.0001163332
 [523,] 0.0003489995 0.0003489995 0.0001163332
 [524,] 0.0003489995 0.0003489995 0.0001163332
 [525,] 0.0003489995 0.0003489995 0.0001163332
 [526,] 0.0003489995 0.0003489995 0.0001163332
 [527,] 0.0003489995 0.0003489995 0.0001163332
 [528,] 0.0003489995 0.0003489995 0.0001163332
 [529,] 0.0003489995 0.0003489995 0.0001163332
 [530,] 0.0003489995 0.0003489995 0.0001163332
 [531,] 0.0003489995 0.0003489995 0.0001163332
 [532,] 0.0003489995 0.0003489995 0.0001163332
 [533,] 0.0003489995 0.0003489995 0.0001163332
 [534,] 0.0003489995 0.0003489995 0.0001163332
 [535,] 0.0003489995 0.0003489995 0.0001163332
 [536,] 0.0003489995 0.0003489995 0.0001163332
 [537,] 0.0003489995 0.0003489995 0.0001163332
 [538,] 0.0003489995 0.0003489995 0.0001163332
 [539,] 0.0003489995 0.0003489995 0.0001163332
 [540,] 0.0003489995 0.0003489995 0.0001163332
 [541,] 0.0003489995 0.0003489995 0.0001163332
 [542,] 0.0003489995 0.0003489995 0.0001163332
 [543,] 0.0003489995 0.0003489995 0.0001163332
 [544,] 0.0003489995 0.0003489995 0.0001163332
 [545,] 0.0003489995 0.0003489995 0.0001163332
 [546,] 0.0003489995 0.0003489995 0.0001163332
 [547,] 0.0003489995 0.0003489995 0.0001163332
 [548,] 0.0003489995 0.0003489995 0.0001163332
 [549,] 0.0003489995 0.0003489995 0.0001163332
 [550,] 0.0003489995 0.0003489995 0.0001163332
 [551,] 0.0003489995 0.0003489995 0.0001163332
 [552,] 0.0003489995 0.0003489995 0.0001163332
 [553,] 0.0003489995 0.0003489995 0.0001163332
 [554,] 0.0003489995 0.0003489995 0.0001163332
 [555,] 0.0003489995 0.0003489995 0.0001163332
 [556,] 0.0003489995 0.0003489995 0.0001163332
 [557,] 0.0003489995 0.0003489995 0.0001163332
 [558,] 0.0003489995 0.0003489995 0.0001163332
 [559,] 0.0003489995 0.0003489995 0.0001163332
 [560,] 0.0003489995 0.0003489995 0.0001163332
 [561,] 0.0003489995 0.0003489995 0.0001163332
 [562,] 0.0003489995 0.0003489995 0.0001163332
 [563,] 0.0003489995 0.0003489995 0.0001163332
 [564,] 0.0003489995 0.0003489995 0.0001163332
 [565,] 0.0003489995 0.0003489995 0.0001163332
 [566,] 0.0003489995 0.0003489995 0.0001163332
 [567,] 0.0003489995 0.0003489995 0.0001163332
 [568,] 0.0003489995 0.0003489995 0.0001163332
 [569,] 0.0003489995 0.0003489995 0.0001163332
 [570,] 0.0003489995 0.0003489995 0.0001163332
 [571,] 0.0003489995 0.0003489995 0.0001163332
 [572,] 0.0003489995 0.0003489995 0.0001163332
 [573,] 0.0003489995 0.0003489995 0.0001163332
 [574,] 0.0003489995 0.0003489995 0.0001163332
 [575,] 0.0003489995 0.0003489995 0.0001163332
 [576,] 0.0003489995 0.0003489995 0.0001163332
 [577,] 0.0003489995 0.0003489995 0.0001163332
 [578,] 0.0003489995 0.0003489995 0.0001163332
 [579,] 0.0003489995 0.0003489995 0.0001163332
 [580,] 0.0003489995 0.0003489995 0.0001163332
 [581,] 0.0003489995 0.0003489995 0.0001163332
 [582,] 0.0003489995 0.0003489995 0.0001163332
 [583,] 0.0003489995 0.0003489995 0.0001163332
 [584,] 0.0003489995 0.0003489995 0.0001163332
 [585,] 0.0003489995 0.0003489995 0.0001163332
 [586,] 0.0003489995 0.0003489995 0.0001163332
 [587,] 0.0003489995 0.0003489995 0.0001163332
 [588,] 0.0003489995 0.0003489995 0.0001163332
 [589,] 0.0003489995 0.0003489995 0.0001163332
 [590,] 0.0003489995 0.0003489995 0.0001163332
 [591,] 0.0003489995 0.0003489995 0.0001163332
 [592,] 0.0003489995 0.0003489995 0.0001163332
 [593,] 0.0003489995 0.0003489995 0.0001163332
 [594,] 0.0003489995 0.0003489995 0.0001163332
 [595,] 0.0003489995 0.0003489995 0.0001163332
 [596,] 0.0003489995 0.0003489995 0.0001163332
 [597,] 0.0003489995 0.0003489995 0.0001163332
 [598,] 0.0003489995 0.0003489995 0.0001163332
 [599,] 0.0003489995 0.0003489995 0.0001163332
 [600,] 0.0003489995 0.0003489995 0.0001163332
 [601,] 0.0003489995 0.0003489995 0.0001163332
 [602,] 0.0003489995 0.0003489995 0.0001163332
 [603,] 0.0003489995 0.0003489995 0.0001163332
 [604,] 0.0003489995 0.0003489995 0.0001163332
 [605,] 0.0003489995 0.0003489995 0.0001163332
 [606,] 0.0003489995 0.0003489995 0.0001163332
 [607,] 0.0003489995 0.0003489995 0.0001163332
 [608,] 0.0003489995 0.0003489995 0.0001163332
 [609,] 0.0003489995 0.0003489995 0.0001163332
 [610,] 0.0003489995 0.0003489995 0.0001163332
 [611,] 0.0003489995 0.0003489995 0.0001163332
 [612,] 0.0003489995 0.0003489995 0.0001163332
 [613,] 0.0003489995 0.0003489995 0.0001163332
 [614,] 0.0003489995 0.0003489995 0.0001163332
 [615,] 0.0003489995 0.0003489995 0.0001163332
 [616,] 0.0003489995 0.0003489995 0.0001163332
 [617,] 0.0003489995 0.0003489995 0.0001163332
 [618,] 0.0003489995 0.0003489995 0.0001163332
 [619,] 0.0003489995 0.0003489995 0.0001163332
 [620,] 0.0003489995 0.0003489995 0.0001163332
 [621,] 0.0003489995 0.0003489995 0.0001163332
 [622,] 0.0003489995 0.0003489995 0.0001163332
 [623,] 0.0003489995 0.0003489995 0.0001163332
 [624,] 0.0003489995 0.0003489995 0.0001163332
 [625,] 0.0003489995 0.0003489995 0.0001163332
 [626,] 0.0003489995 0.0003489995 0.0001163332
 [627,] 0.0003489995 0.0003489995 0.0001163332
 [628,] 0.0003489995 0.0003489995 0.0001163332
 [629,] 0.0003489995 0.0003489995 0.0001163332
 [630,] 0.0003489995 0.0003489995 0.0001163332
 [631,] 0.0003489995 0.0003489995 0.0001163332
 [632,] 0.0003489995 0.0003489995 0.0001163332
 [633,] 0.0003489995 0.0003489995 0.0001163332
 [634,] 0.0003489995 0.0003489995 0.0001163332
 [635,] 0.0003489995 0.0003489995 0.0001163332
 [636,] 0.0003489995 0.0003489995 0.0001163332
 [637,] 0.0003489995 0.0003489995 0.0001163332
 [638,] 0.0003489995 0.0003489995 0.0001163332
 [639,] 0.0003489995 0.0003489995 0.0001163332
 [640,] 0.0003489995 0.0003489995 0.0001163332
 [641,] 0.0003489995 0.0003489995 0.0001163332
 [642,] 0.0003489995 0.0003489995 0.0001163332
 [643,] 0.0003489995 0.0003489995 0.0001163332
 [644,] 0.0003489995 0.0003489995 0.0001163332
 [645,] 0.0003489995 0.0003489995 0.0001163332
 [646,] 0.0003489995 0.0003489995 0.0001163332
 [647,] 0.0003489995 0.0003489995 0.0001163332
 [648,] 0.0003489995 0.0003489995 0.0001163332
 [649,] 0.0003489995 0.0003489995 0.0001163332
 [650,] 0.0003489995 0.0003489995 0.0001163332
 [651,] 0.0003489995 0.0003489995 0.0001163332
 [652,] 0.0003489995 0.0003489995 0.0001163332
 [653,] 0.0003489995 0.0003489995 0.0001163332
 [654,] 0.0003489995 0.0003489995 0.0001163332
 [655,] 0.0003489995 0.0003489995 0.0001163332
 [656,] 0.0003489995 0.0003489995 0.0001163332
 [657,] 0.0003489995 0.0003489995 0.0001163332
 [658,] 0.0003489995 0.0003489995 0.0001163332
 [659,] 0.0003489995 0.0003489995 0.0001163332
 [660,] 0.0003489995 0.0003489995 0.0001163332
 [661,] 0.0003489995 0.0003489995 0.0001163332
 [662,] 0.0003489995 0.0003489995 0.0001163332
 [663,] 0.0003489995 0.0003489995 0.0001163332
 [664,] 0.0003489995 0.0003489995 0.0001163332
 [665,] 0.0003489995 0.0003489995 0.0001163332
 [666,] 0.0003489995 0.0003489995 0.0001163332
 [667,] 0.0003489995 0.0003489995 0.0001163332
 [668,] 0.0003489995 0.0003489995 0.0001163332
 [669,] 0.0003489995 0.0003489995 0.0001163332
 [670,] 0.0003489995 0.0003489995 0.0001163332
 [671,] 0.0003489995 0.0003489995 0.0001163332
 [672,] 0.0003489995 0.0003489995 0.0001163332
 [673,] 0.0003489995 0.0003489995 0.0001163332
 [674,] 0.0003489995 0.0003489995 0.0001163332
 [675,] 0.0003489995 0.0003489995 0.0001163332
 [676,] 0.0003489995 0.0003489995 0.0001163332
 [677,] 0.0003489995 0.0003489995 0.0001163332
 [678,] 0.0003489995 0.0003489995 0.0001163332
 [679,] 0.0003489995 0.0003489995 0.0001163332
 [680,] 0.0003489995 0.0003489995 0.0001163332
 [681,] 0.0003489995 0.0003489995 0.0001163332
 [682,] 0.0003489995 0.0003489995 0.0001163332
 [683,] 0.0003489995 0.0003489995 0.0001163332
 [684,] 0.0003489995 0.0003489995 0.0001163332
 [685,] 0.0003489995 0.0003489995 0.0001163332
 [686,] 0.0003489995 0.0003489995 0.0001163332
 [687,] 0.0003489995 0.0003489995 0.0001163332
 [688,] 0.0003489995 0.0003489995 0.0001163332
 [689,] 0.0003489995 0.0003489995 0.0001163332
 [690,] 0.0003489995 0.0003489995 0.0001163332
 [691,] 0.0003489995 0.0003489995 0.0001163332
 [692,] 0.0003489995 0.0003489995 0.0001163332
 [693,] 0.0003489995 0.0003489995 0.0001163332
 [694,] 0.0003489995 0.0003489995 0.0001163332
 [695,] 0.0003489995 0.0003489995 0.0001163332
 [696,] 0.0003489995 0.0003489995 0.0001163332
 [697,] 0.0003489995 0.0003489995 0.0001163332
 [698,] 0.0003489995 0.0003489995 0.0001163332
 [699,] 0.0003489995 0.0003489995 0.0001163332
 [700,] 0.0003489995 0.0003489995 0.0001163332
 [701,] 0.0003489995 0.0003489995 0.0001163332
 [702,] 0.0003489995 0.0003489995 0.0001163332
 [703,] 0.0003489995 0.0003489995 0.0001163332
 [704,] 0.0003489995 0.0003489995 0.0001163332
 [705,] 0.0003489995 0.0003489995 0.0001163332
 [706,] 0.0003489995 0.0003489995 0.0001163332
 [707,] 0.0003489995 0.0003489995 0.0001163332
 [708,] 0.0003489995 0.0003489995 0.0001163332
 [709,] 0.0003489995 0.0003489995 0.0001163332
 [710,] 0.0003489995 0.0003489995 0.0001163332
 [711,] 0.0003489995 0.0003489995 0.0001163332
 [712,] 0.0003489995 0.0003489995 0.0001163332
 [713,] 0.0003489995 0.0003489995 0.0001163332
 [714,] 0.0003489995 0.0003489995 0.0001163332
 [715,] 0.0003489995 0.0003489995 0.0001163332
 [716,] 0.0003489995 0.0003489995 0.0001163332
 [717,] 0.0003489995 0.0003489995 0.0001163332
 [718,] 0.0003489995 0.0003489995 0.0001163332
 [719,] 0.0003489995 0.0003489995 0.0001163332
 [720,] 0.0003489995 0.0003489995 0.0001163332
 [721,] 0.0003489995 0.0003489995 0.0001163332
 [722,] 0.0003489995 0.0003489995 0.0001163332
 [723,] 0.0003489995 0.0003489995 0.0001163332
 [724,] 0.0003489995 0.0003489995 0.0001163332
 [725,] 0.0003489995 0.0003489995 0.0001163332
 [726,] 0.0003489995 0.0003489995 0.0001163332
 [727,] 0.0003489995 0.0003489995 0.0001163332
 [728,] 0.0003489995 0.0003489995 0.0001163332
 [729,] 0.0003489995 0.0003489995 0.0001163332
 [730,] 0.0003489995 0.0003489995 0.0001163332
 [731,] 0.0003489995 0.0003489995 0.0001163332
 [732,] 0.0003489995 0.0003489995 0.0001163332
 [733,] 0.0003489995 0.0003489995 0.0001163332
 [734,] 0.0003489995 0.0003489995 0.0001163332
 [735,] 0.0003489995 0.0003489995 0.0001163332
 [736,] 0.0003489995 0.0003489995 0.0001163332
 [737,] 0.0003489995 0.0003489995 0.0001163332
 [738,] 0.0003489995 0.0003489995 0.0001163332
 [739,] 0.0003489995 0.0003489995 0.0001163332
 [740,] 0.0003489995 0.0003489995 0.0001163332
 [741,] 0.0003489995 0.0003489995 0.0001163332
 [742,] 0.0003489995 0.0003489995 0.0001163332
 [743,] 0.0003489995 0.0003489995 0.0001163332
 [744,] 0.0003489995 0.0003489995 0.0001163332
 [745,] 0.0003489995 0.0003489995 0.0001163332
 [746,] 0.0003489995 0.0003489995 0.0001163332
 [747,] 0.0003489995 0.0003489995 0.0001163332
 [748,] 0.0003489995 0.0003489995 0.0001163332
 [749,] 0.0003489995 0.0003489995 0.0001163332
 [750,] 0.0003489995 0.0003489995 0.0001163332
 [751,] 0.0003489995 0.0003489995 0.0001163332
 [752,] 0.0003489995 0.0003489995 0.0001163332
 [753,] 0.0003489995 0.0003489995 0.0001163332
 [754,] 0.0003489995 0.0003489995 0.0001163332
 [755,] 0.0003489995 0.0003489995 0.0001163332
 [756,] 0.0003489995 0.0003489995 0.0001163332
 [757,] 0.0003489995 0.0003489995 0.0001163332
 [758,] 0.0003489995 0.0003489995 0.0001163332
 [759,] 0.0003489995 0.0003489995 0.0001163332
 [760,] 0.0003489995 0.0003489995 0.0001163332
 [761,] 0.0003489995 0.0003489995 0.0001163332
 [762,] 0.0003489995 0.0003489995 0.0001163332
 [763,] 0.0003489995 0.0003489995 0.0001163332
 [764,] 0.0003489995 0.0003489995 0.0001163332
 [765,] 0.0003489995 0.0003489995 0.0001163332
 [766,] 0.0003489995 0.0003489995 0.0001163332
 [767,] 0.0003489995 0.0003489995 0.0001163332
 [768,] 0.0003489995 0.0003489995 0.0001163332
 [769,] 0.0003489995 0.0003489995 0.0001163332
 [770,] 0.0003489995 0.0003489995 0.0001163332
 [771,] 0.0003489995 0.0003489995 0.0001163332
 [772,] 0.0003489995 0.0003489995 0.0001163332
 [773,] 0.0003489995 0.0003489995 0.0001163332
 [774,] 0.0003489995 0.0003489995 0.0001163332
 [775,] 0.0003489995 0.0003489995 0.0001163332
 [776,] 0.0003489995 0.0003489995 0.0001163332
 [777,] 0.0003489995 0.0003489995 0.0001163332
 [778,] 0.0003489995 0.0003489995 0.0001163332
 [779,] 0.0003489995 0.0003489995 0.0001163332
 [780,] 0.0003489995 0.0003489995 0.0001163332
 [781,] 0.0003489995 0.0003489995 0.0001163332
 [782,] 0.0003489995 0.0003489995 0.0001163332
 [783,] 0.0003489995 0.0003489995 0.0001163332
 [784,] 0.0003489995 0.0003489995 0.0001163332
 [785,] 0.0003489995 0.0003489995 0.0001163332
 [786,] 0.0003489995 0.0003489995 0.0001163332
 [787,] 0.0003489995 0.0003489995 0.0001163332
 [788,] 0.0003489995 0.0003489995 0.0001163332
 [789,] 0.0003489995 0.0003489995 0.0001163332
 [790,] 0.0003489995 0.0003489995 0.0001163332
 [791,] 0.0003489995 0.0003489995 0.0001163332
 [792,] 0.0003489995 0.0003489995 0.0001163332
 [793,] 0.0003489995 0.0003489995 0.0001163332
 [794,] 0.0003489995 0.0003489995 0.0001163332
 [795,] 0.0003489995 0.0003489995 0.0001163332
 [796,] 0.0003489995 0.0003489995 0.0001163332
 [797,] 0.0003489995 0.0003489995 0.0001163332
 [798,] 0.0003489995 0.0003489995 0.0001163332
 [799,] 0.0003489995 0.0003489995 0.0001163332
 [800,] 0.0003489995 0.0003489995 0.0001163332
 [801,] 0.0003489995 0.0003489995 0.0001163332
 [802,] 0.0003489995 0.0003489995 0.0001163332
 [803,] 0.0003489995 0.0003489995 0.0001163332
 [804,] 0.0003489995 0.0003489995 0.0001163332
 [805,] 0.0003489995 0.0003489995 0.0001163332
 [806,] 0.0003489995 0.0003489995 0.0001163332
 [807,] 0.0003489995 0.0003489995 0.0001163332
 [808,] 0.0003489995 0.0003489995 0.0001163332
 [809,] 0.0003489995 0.0003489995 0.0001163332
 [810,] 0.0003489995 0.0003489995 0.0001163332
 [811,] 0.0003489995 0.0003489995 0.0001163332
 [812,] 0.0003489995 0.0003489995 0.0001163332
 [813,] 0.0003489995 0.0003489995 0.0001163332
 [814,] 0.0003489995 0.0003489995 0.0001163332
 [815,] 0.0003489995 0.0003489995 0.0001163332
 [816,] 0.0003489995 0.0003489995 0.0001163332
 [817,] 0.0003489995 0.0003489995 0.0001163332
 [818,] 0.0003489995 0.0003489995 0.0001163332
 [819,] 0.0003489995 0.0003489995 0.0001163332
 [820,] 0.0003489995 0.0003489995 0.0001163332
 [821,] 0.0003489995 0.0003489995 0.0001163332
 [822,] 0.0003489995 0.0003489995 0.0001163332
 [823,] 0.0003489995 0.0003489995 0.0001163332
 [824,] 0.0003489995 0.0003489995 0.0001163332
 [825,] 0.0003489995 0.0003489995 0.0001163332
 [826,] 0.0003489995 0.0003489995 0.0001163332
 [827,] 0.0003489995 0.0003489995 0.0001163332
 [828,] 0.0003489995 0.0003489995 0.0001163332
 [829,] 0.0003489995 0.0003489995 0.0001163332
 [830,] 0.0003489995 0.0003489995 0.0001163332
 [831,] 0.0003489995 0.0003489995 0.0001163332
 [832,] 0.0003489995 0.0003489995 0.0001163332
 [833,] 0.0003489995 0.0003489995 0.0001163332
 [834,] 0.0003489995 0.0003489995 0.0001163332
 [835,] 0.0003489995 0.0003489995 0.0001163332
 [836,] 0.0003489995 0.0003489995 0.0001163332
 [837,] 0.0003489995 0.0003489995 0.0001163332
 [838,] 0.0003489995 0.0003489995 0.0001163332
 [839,] 0.0003489995 0.0003489995 0.0001163332
 [840,] 0.0003489995 0.0003489995 0.0001163332
 [841,] 0.0003489995 0.0003489995 0.0001163332
 [842,] 0.0003489995 0.0003489995 0.0001163332
 [843,] 0.0003489995 0.0003489995 0.0001163332
 [844,] 0.0003489995 0.0003489995 0.0001163332
 [845,] 0.0003489995 0.0003489995 0.0001163332
 [846,] 0.0003489995 0.0003489995 0.0001163332
 [847,] 0.0003489995 0.0003489995 0.0001163332
 [848,] 0.0003489995 0.0003489995 0.0001163332
 [849,] 0.0003489995 0.0003489995 0.0001163332
 [850,] 0.0003489995 0.0003489995 0.0001163332
 [851,] 0.0003489995 0.0003489995 0.0001163332
 [852,] 0.0003489995 0.0003489995 0.0001163332
 [853,] 0.0003489995 0.0003489995 0.0001163332
 [854,] 0.0003489995 0.0003489995 0.0001163332
 [855,] 0.0003489995 0.0003489995 0.0001163332
 [856,] 0.0003489995 0.0003489995 0.0001163332
 [857,] 0.0003489995 0.0003489995 0.0001163332
 [858,] 0.0003489995 0.0003489995 0.0001163332
 [859,] 0.0003489995 0.0003489995 0.0001163332
 [860,] 0.0003489995 0.0003489995 0.0001163332
 [861,] 0.0003489995 0.0003489995 0.0001163332
 [862,] 0.0003489995 0.0003489995 0.0001163332
 [863,] 0.0003489995 0.0003489995 0.0001163332
 [864,] 0.0003489995 0.0003489995 0.0001163332
 [865,] 0.0003489995 0.0003489995 0.0001163332
 [866,] 0.0003489995 0.0003489995 0.0001163332
 [867,] 0.0003489995 0.0003489995 0.0001163332
 [868,] 0.0003489995 0.0003489995 0.0001163332
 [869,] 0.0003489995 0.0003489995 0.0001163332
 [870,] 0.0003489995 0.0003489995 0.0001163332
 [871,] 0.0003489995 0.0003489995 0.0001163332
 [872,] 0.0003489995 0.0003489995 0.0001163332
 [873,] 0.0003489995 0.0003489995 0.0001163332
 [874,] 0.0003489995 0.0003489995 0.0001163332
 [875,] 0.0003489995 0.0003489995 0.0001163332
 [876,] 0.0003489995 0.0003489995 0.0001163332
 [877,] 0.0003489995 0.0003489995 0.0001163332
 [878,] 0.0003489995 0.0003489995 0.0001163332
 [879,] 0.0003489995 0.0003489995 0.0001163332
 [880,] 0.0003489995 0.0003489995 0.0001163332
 [881,] 0.0003489995 0.0003489995 0.0001163332
 [882,] 0.0003489995 0.0003489995 0.0001163332
 [883,] 0.0003489995 0.0003489995 0.0001163332
 [884,] 0.0003489995 0.0003489995 0.0001163332
 [885,] 0.0003489995 0.0003489995 0.0001163332
 [886,] 0.0003489995 0.0003489995 0.0001163332
 [887,] 0.0003489995 0.0003489995 0.0001163332
 [888,] 0.0003489995 0.0003489995 0.0001163332
 [889,] 0.0003489995 0.0003489995 0.0001163332
 [890,] 0.0003489995 0.0003489995 0.0001163332
 [891,] 0.0003489995 0.0003489995 0.0001163332
 [892,] 0.0003489995 0.0003489995 0.0001163332
 [893,] 0.0003489995 0.0003489995 0.0001163332
 [894,] 0.0003489995 0.0003489995 0.0001163332
 [895,] 0.0003489995 0.0003489995 0.0001163332
 [896,] 0.0003489995 0.0003489995 0.0001163332
 [897,] 0.0003489995 0.0003489995 0.0001163332
 [898,] 0.0003489995 0.0003489995 0.0001163332
 [899,] 0.0003489995 0.0003489995 0.0001163332
 [900,] 0.0003489995 0.0003489995 0.0001163332
 [901,] 0.0003489995 0.0003489995 0.0001163332
 [902,] 0.0003489995 0.0003489995 0.0001163332
 [903,] 0.0003489995 0.0003489995 0.0001163332
 [904,] 0.0003489995 0.0003489995 0.0001163332
 [905,] 0.0003489995 0.0003489995 0.0001163332
 [906,] 0.0003489995 0.0003489995 0.0001163332
 [907,] 0.0003489995 0.0003489995 0.0001163332
 [908,] 0.0003489995 0.0003489995 0.0001163332
 [909,] 0.0003489995 0.0003489995 0.0001163332
 [910,] 0.0003489995 0.0003489995 0.0001163332
 [911,] 0.0003489995 0.0003489995 0.0001163332
 [912,] 0.0003489995 0.0003489995 0.0001163332
 [913,] 0.0003489995 0.0003489995 0.0001163332
 [914,] 0.0003489995 0.0003489995 0.0001163332
 [915,] 0.0003489995 0.0003489995 0.0001163332
 [916,] 0.0003489995 0.0003489996 0.0001163332
 [917,] 0.0003489995 0.0003489995 0.0001163332
 [918,] 0.0003489995 0.0003489995 0.0001163332
 [919,] 0.0003489995 0.0003489995 0.0001163332
 [920,] 0.0003489995 0.0003489995 0.0001163332
 [921,] 0.0003489995 0.0003489995 0.0001163332
 [922,] 0.0003489995 0.0003489995 0.0001163332
 [923,] 0.0003489995 0.0003489995 0.0001163332
 [924,] 0.0003489995 0.0003489995 0.0001163332
 [925,] 0.0003489995 0.0003489995 0.0001163332
 [926,] 0.0003489995 0.0003489995 0.0001163332
 [927,] 0.0003489995 0.0003489995 0.0001163332
 [928,] 0.0003489995 0.0003489995 0.0001163332
 [929,] 0.0003489995 0.0003489995 0.0001163332
 [930,] 0.0003489995 0.0003489995 0.0001163332
 [931,] 0.0003489995 0.0003489995 0.0001163332
 [932,] 0.0003489995 0.0003489995 0.0001163332
 [933,] 0.0003489995 0.0003489995 0.0001163332
 [934,] 0.0003489995 0.0003489995 0.0001163332
 [935,] 0.0003489995 0.0003489995 0.0001163332
 [936,] 0.0003489995 0.0003489995 0.0001163332
 [937,] 0.0003489995 0.0003489996 0.0001163332
 [938,] 0.0003489995 0.0003489995 0.0001163332
 [939,] 0.0003489995 0.0003489995 0.0001163332
 [940,] 0.0003489995 0.0003489995 0.0001163332
 [941,] 0.0003489995 0.0003489995 0.0001163332
 [942,] 0.0003489995 0.0003489995 0.0001163332
 [943,] 0.0003489995 0.0003489995 0.0001163332
 [944,] 0.0003489995 0.0003489995 0.0001163332
 [945,] 0.0003489995 0.0003489995 0.0001163332
 [946,] 0.0003489995 0.0003489995 0.0001163332
 [947,] 0.0003489995 0.0003489995 0.0001163332
 [948,] 0.0003489995 0.0003489995 0.0001163332
 [949,] 0.0003489995 0.0003489995 0.0001163332
 [950,] 0.0003489995 0.0003489995 0.0001163332
 [951,] 0.0003489995 0.0003489996 0.0001163332
 [952,] 0.0003489995 0.0003489996 0.0001163332
 [953,] 0.0003489995 0.0003489995 0.0001163332
 [954,] 0.0003489995 0.0003489995 0.0001163332
 [955,] 0.0003489995 0.0003489995 0.0001163332
 [956,] 0.0003489995 0.0003489995 0.0001163332
 [957,] 0.0003489995 0.0003489996 0.0001163332
 [958,] 0.0003489995 0.0003489995 0.0001163332
 [959,] 0.0003489995 0.0003489996 0.0001163332
 [960,] 0.0003489995 0.0003489995 0.0001163332
 [961,] 0.0003489995 0.0003489995 0.0001163332
 [962,] 0.0003489995 0.0003489996 0.0001163332
 [963,] 0.0003489995 0.0003489995 0.0001163332
 [964,] 0.0003489995 0.0003489995 0.0001163332
 [965,] 0.0003489995 0.0003489995 0.0001163332
 [966,] 0.0003489995 0.0003489995 0.0001163332
 [967,] 0.0003489995 0.0003489995 0.0001163332
 [968,] 0.0003489995 0.0003489995 0.0001163332
 [969,] 0.0003489995 0.0003489995 0.0001163332
 [970,] 0.0003489995 0.0003489995 0.0001163332
 [971,] 0.0003489995 0.0003489995 0.0001163332
 [972,] 0.0003489995 0.0003489995 0.0001163332
 [973,] 0.0003489995 0.0003489995 0.0001163332
 [974,] 0.0003489995 0.0003489995 0.0001163332
 [975,] 0.0003489995 0.0003489996 0.0001163332
 [976,] 0.0003489995 0.0003489995 0.0001163332
 [977,] 0.0003489995 0.0003489996 0.0001163332
 [978,] 0.0003489995 0.0003489995 0.0001163332
 [979,] 0.0003489995 0.0003489995 0.0001163332
 [980,] 0.0003489995 0.0003489996 0.0001163332
 [981,] 0.0003489995 0.0003489995 0.0001163332
 [982,] 0.0003489995 0.0003489995 0.0001163332
 [983,] 0.0003489995 0.0003489995 0.0001163332
 [984,] 0.0003489995 0.0003489995 0.0001163332
 [985,] 0.0003489995 0.0003489995 0.0001163332
 [986,] 0.0003489995 0.0003489995 0.0001163332
 [987,] 0.0003489995 0.0003489995 0.0001163332
 [988,] 0.0003489995 0.0003489995 0.0001163332
 [989,] 0.0003489995 0.0003489995 0.0001163332
 [990,] 0.0003489995 0.0003489996 0.0001163332
 [991,] 0.0003489995 0.0003489995 0.0001163332
 [992,] 0.0003489995 0.0003489995 0.0001163332
 [993,] 0.0003489995 0.0003489995 0.0001163332
 [994,] 0.0003489995 0.0003489995 0.0001163332
 [995,] 0.0003489995 0.0003489995 0.0001163332
 [996,] 0.0003489995 0.0003489995 0.0001163332
 [997,] 0.0003489995 0.0003489995 0.0001163332
 [998,] 0.0003489995 0.0003489995 0.0001163332
 [999,] 0.0003489995 0.0003489995 0.0001163332
[1000,] 0.0003489995 0.0003489995 0.0001163332
[1001,] 0.0003489995 0.0003489995 0.0001163332
[1002,] 0.0003489995 0.0003489995 0.0001163332
[1003,] 0.0003489995 0.0003489995 0.0001163332
[1004,] 0.0003489995 0.0003489995 0.0001163332
[1005,] 0.0003489995 0.0003489995 0.0001163332
[1006,] 0.0003489995 0.0003489995 0.0001163332
[1007,] 0.0003489995 0.0003489995 0.0001163332
[1008,] 0.0003489995 0.0003489995 0.0001163332
[1009,] 0.0003489995 0.0003489996 0.0001163332
[1010,] 0.0003489995 0.0003489995 0.0001163332
[1011,] 0.0003489995 0.0003489996 0.0001163332
[1012,] 0.0003489995 0.0003489995 0.0001163332
[1013,] 0.0003489995 0.0003489996 0.0001163332
[1014,] 0.0003489995 0.0003489995 0.0001163332
[1015,] 0.0003489995 0.0003489995 0.0001163332
[1016,] 0.0003489995 0.0003489995 0.0001163332
[1017,] 0.0003489995 0.0003489995 0.0001163332
[1018,] 0.0003489995 0.0003489995 0.0001163332
[1019,] 0.0003489995 0.0003489995 0.0001163332
[1020,] 0.0003489995 0.0003489995 0.0001163332
[1021,] 0.0003489995 0.0003489995 0.0001163332
[1022,] 0.0003489995 0.0003489995 0.0001163332
[1023,] 0.0003489995 0.0003489995 0.0001163332
[1024,] 0.0003489995 0.0003489995 0.0001163332
[1025,] 0.0003489995 0.0003489995 0.0001163332
[1026,] 0.0003489995 0.0003489995 0.0001163332
[1027,] 0.0003489995 0.0003489995 0.0001163332
[1028,] 0.0003489995 0.0003489995 0.0001163332
[1029,] 0.0003489995 0.0003489995 0.0001163332
[1030,] 0.0003489995 0.0003489995 0.0001163332
[1031,] 0.0003489995 0.0003489995 0.0001163332
[1032,] 0.0003489995 0.0003489995 0.0001163332
[1033,] 0.0003489995 0.0003489995 0.0001163332
[1034,] 0.0003489995 0.0003489995 0.0001163332
[1035,] 0.0003489995 0.0003489995 0.0001163332
[1036,] 0.0003489995 0.0003489995 0.0001163332
[1037,] 0.0003489995 0.0003489995 0.0001163332
[1038,] 0.0003489995 0.0003489995 0.0001163332
[1039,] 0.0003489995 0.0003489995 0.0001163332
[1040,] 0.0003489995 0.0003489995 0.0001163332
[1041,] 0.0003489995 0.0003489995 0.0001163332
[1042,] 0.0003489995 0.0003489995 0.0001163332
[1043,] 0.0003489995 0.0003489995 0.0001163332
[1044,] 0.0003489995 0.0003489995 0.0001163332
[1045,] 0.0003489995 0.0003489995 0.0001163332
[1046,] 0.0003489995 0.0003489995 0.0001163332
[1047,] 0.0003489995 0.0003489995 0.0001163332
[1048,] 0.0003489995 0.0003489995 0.0001163332
[1049,] 0.0003489995 0.0003489995 0.0001163332
[1050,] 0.0003489995 0.0003489995 0.0001163332
[1051,] 0.0003489995 0.0003489995 0.0001163332
[1052,] 0.0003489995 0.0003489995 0.0001163332
[1053,] 0.0003489995 0.0003489995 0.0001163332
[1054,] 0.0003489995 0.0003489995 0.0001163332
[1055,] 0.0003489995 0.0003489995 0.0001163332
[1056,] 0.0003489995 0.0003489995 0.0001163332
[1057,] 0.0003489995 0.0003489995 0.0001163332
[1058,] 0.0003489995 0.0003489995 0.0001163332
[1059,] 0.0003489995 0.0003489995 0.0001163332
[1060,] 0.0003489995 0.0003489995 0.0001163332
[1061,] 0.0003489995 0.0003489995 0.0001163332
[1062,] 0.0003489995 0.0003489995 0.0001163332
[1063,] 0.0003489995 0.0003489995 0.0001163332
[1064,] 0.0003489995 0.0003489995 0.0001163332
[1065,] 0.0003489995 0.0003489995 0.0001163332
[1066,] 0.0003489995 0.0003489995 0.0001163332
[1067,] 0.0003489995 0.0003489995 0.0001163332
[1068,] 0.0003489995 0.0003489995 0.0001163332
[1069,] 0.0003489995 0.0003489995 0.0001163332
[1070,] 0.0003489995 0.0003489995 0.0001163332
[1071,] 0.0003489995 0.0003489995 0.0001163332
[1072,] 0.0003489995 0.0003489995 0.0001163332
[1073,] 0.0003489995 0.0003489995 0.0001163332
[1074,] 0.0003489995 0.0003489995 0.0001163332
[1075,] 0.0003489995 0.0003489995 0.0001163332
[1076,] 0.0003489995 0.0003489995 0.0001163332
[1077,] 0.0003489995 0.0003489995 0.0001163332
[1078,] 0.0003489995 0.0003489995 0.0001163332
[1079,] 0.0003489995 0.0003489995 0.0001163332
[1080,] 0.0003489995 0.0003489995 0.0001163332
[1081,] 0.0003489995 0.0003489995 0.0001163332
[1082,] 0.0003489995 0.0003489995 0.0001163332
[1083,] 0.0003489995 0.0003489995 0.0001163332
[1084,] 0.0003489995 0.0003489995 0.0001163332
[1085,] 0.0003489995 0.0003489995 0.0001163332
[1086,] 0.0003489995 0.0003489995 0.0001163332
[1087,] 0.0003489995 0.0003489995 0.0001163332
[1088,] 0.0003489995 0.0003489995 0.0001163332
[1089,] 0.0003489995 0.0003489995 0.0001163332
[1090,] 0.0003489995 0.0003489995 0.0001163332
[1091,] 0.0003489995 0.0003489995 0.0001163332
[1092,] 0.0003489995 0.0003489995 0.0001163332
[1093,] 0.0003489995 0.0003489995 0.0001163332
[1094,] 0.0003489995 0.0003489995 0.0001163332
[1095,] 0.0003489995 0.0003489995 0.0001163332
[1096,] 0.0003489995 0.0003489995 0.0001163332
[1097,] 0.0003489995 0.0003489995 0.0001163332
[1098,] 0.0003489995 0.0003489995 0.0001163332
[1099,] 0.0003489995 0.0003489995 0.0001163332
[1100,] 0.0003489995 0.0003489995 0.0001163332
[1101,] 0.0003489995 0.0003489995 0.0001163332
[1102,] 0.0003489995 0.0003489995 0.0001163332
[1103,] 0.0003489995 0.0003489995 0.0001163332
[1104,] 0.0003489995 0.0003489995 0.0001163332
[1105,] 0.0003489995 0.0003489995 0.0001163332
[1106,] 0.0003489995 0.0003489995 0.0001163332
[1107,] 0.0003489995 0.0003489995 0.0001163332
[1108,] 0.0003489995 0.0003489995 0.0001163332
[1109,] 0.0003489995 0.0003489995 0.0001163332
[1110,] 0.0003489995 0.0003489995 0.0001163332
[1111,] 0.0003489995 0.0003489995 0.0001163332
[1112,] 0.0003489995 0.0003489995 0.0001163332
[1113,] 0.0003489995 0.0003489995 0.0001163332
[1114,] 0.0003489995 0.0003489995 0.0001163332
[1115,] 0.0003489995 0.0003489995 0.0001163332
[1116,] 0.0003489995 0.0003489995 0.0001163332
[1117,] 0.0003489995 0.0003489995 0.0001163332
[1118,] 0.0003489995 0.0003489995 0.0001163332
[1119,] 0.0003489995 0.0003489995 0.0001163332
[1120,] 0.0003489995 0.0003489995 0.0001163332
[1121,] 0.0003489995 0.0003489995 0.0001163332
[1122,] 0.0003489995 0.0003489995 0.0001163332
[1123,] 0.0003489995 0.0003489995 0.0001163332
[1124,] 0.0003489995 0.0003489995 0.0001163332
[1125,] 0.0003489995 0.0003489995 0.0001163332
[1126,] 0.0003489995 0.0003489995 0.0001163332
[1127,] 0.0003489995 0.0003489995 0.0001163332
[1128,] 0.0003489995 0.0003489995 0.0001163332
[1129,] 0.0003489995 0.0003489995 0.0001163332
[1130,] 0.0003489995 0.0003489995 0.0001163332
[1131,] 0.0003489995 0.0003489995 0.0001163332
[1132,] 0.0003489995 0.0003489995 0.0001163332
[1133,] 0.0003489995 0.0003489995 0.0001163332
[1134,] 0.0003489995 0.0003489995 0.0001163332
[1135,] 0.0003489995 0.0003489995 0.0001163332
[1136,] 0.0003489995 0.0003489995 0.0001163332
[1137,] 0.0003489995 0.0003489995 0.0001163332
[1138,] 0.0003489995 0.0003489995 0.0001163332
[1139,] 0.0003489995 0.0003489995 0.0001163332
[1140,] 0.0003489995 0.0003489995 0.0001163332
[1141,] 0.0003489995 0.0003489995 0.0001163332
[1142,] 0.0003489995 0.0003489995 0.0001163332
[1143,] 0.0003489995 0.0003489995 0.0001163332
[1144,] 0.0003489995 0.0003489995 0.0001163332
[1145,] 0.0003489995 0.0003489995 0.0001163332
[1146,] 0.0003489995 0.0003489995 0.0001163332
[1147,] 0.0003489995 0.0003489995 0.0001163332
[1148,] 0.0003489995 0.0003489995 0.0001163332
[1149,] 0.0003489995 0.0003489995 0.0001163332
[1150,] 0.0003489995 0.0003489995 0.0001163332
[1151,] 0.0003489995 0.0003489995 0.0001163332
[1152,] 0.0003489995 0.0003489995 0.0001163332
[1153,] 0.0003489995 0.0003489995 0.0001163332
[1154,] 0.0003489995 0.0003489995 0.0001163332
[1155,] 0.0003489995 0.0003489995 0.0001163332
[1156,] 0.0003489995 0.0003489995 0.0001163332
[1157,] 0.0003489995 0.0003489995 0.0001163332
[1158,] 0.0003489995 0.0003489995 0.0001163332
[1159,] 0.0003489995 0.0003489995 0.0001163332
[1160,] 0.0003489995 0.0003489995 0.0001163332
[1161,] 0.0003489995 0.0003489995 0.0001163332
[1162,] 0.0003489995 0.0003489995 0.0001163332
[1163,] 0.0003489995 0.0003489995 0.0001163332
[1164,] 0.0003489995 0.0003489995 0.0001163332
[1165,] 0.0003489995 0.0003489995 0.0001163332
[1166,] 0.0003489995 0.0003489995 0.0001163332
[1167,] 0.0003489995 0.0003489995 0.0001163332
[1168,] 0.0003489995 0.0003489995 0.0001163332
[1169,] 0.0003489995 0.0003489995 0.0001163332
[1170,] 0.0003489995 0.0003489995 0.0001163332
[1171,] 0.0003489995 0.0003489995 0.0001163332
[1172,] 0.0003489995 0.0003489995 0.0001163332
[1173,] 0.0003489995 0.0003489995 0.0001163332
[1174,] 0.0003489995 0.0003489995 0.0001163332
[1175,] 0.0003489995 0.0003489995 0.0001163332
[1176,] 0.0003489995 0.0003489995 0.0001163332
[1177,] 0.0003489995 0.0003489995 0.0001163332
[1178,] 0.0003489995 0.0003489995 0.0001163332
[1179,] 0.0003489995 0.0003489995 0.0001163332
[1180,] 0.0003489995 0.0003489995 0.0001163332
[1181,] 0.0003489995 0.0003489995 0.0001163332
[1182,] 0.0003489995 0.0003489995 0.0001163332
[1183,] 0.0003489995 0.0003489995 0.0001163332
[1184,] 0.0003489995 0.0003489995 0.0001163332
[1185,] 0.0003489995 0.0003489995 0.0001163332
[1186,] 0.0003489995 0.0003489995 0.0001163332
[1187,] 0.0003489995 0.0003489995 0.0001163332
[1188,] 0.0003489995 0.0003489995 0.0001163332
[1189,] 0.0003489995 0.0003489995 0.0001163332
[1190,] 0.0003489995 0.0003489995 0.0001163332
[1191,] 0.0003489995 0.0003489995 0.0001163332
[1192,] 0.0003489995 0.0003489995 0.0001163332
[1193,] 0.0003489995 0.0003489995 0.0001163332
[1194,] 0.0003489995 0.0003489995 0.0001163332
[1195,] 0.0003489995 0.0003489995 0.0001163332
[1196,] 0.0003489995 0.0003489995 0.0001163332
[1197,] 0.0003489995 0.0003489995 0.0001163332
[1198,] 0.0003489995 0.0003489995 0.0001163332
[1199,] 0.0003489995 0.0003489995 0.0001163332
[1200,] 0.0003489995 0.0003489995 0.0001163332
[1201,] 0.0003489995 0.0003489995 0.0001163332
[1202,] 0.0003489995 0.0003489995 0.0001163332
[1203,] 0.0003489995 0.0003489995 0.0001163332
[1204,] 0.0003489995 0.0003489995 0.0001163332
[1205,] 0.0003489995 0.0003489995 0.0001163332
[1206,] 0.0003489995 0.0003489995 0.0001163332
[1207,] 0.0003489995 0.0003489995 0.0001163332
[1208,] 0.0003489995 0.0003489995 0.0001163332
[1209,] 0.0003489995 0.0003489995 0.0001163332
[1210,] 0.0003489995 0.0003489995 0.0001163332
[1211,] 0.0003489995 0.0003489995 0.0001163332
[1212,] 0.0003489995 0.0003489995 0.0001163332
[1213,] 0.0003489995 0.0003489995 0.0001163332
[1214,] 0.0003489995 0.0003489995 0.0001163332
[1215,] 0.0003489995 0.0003489995 0.0001163332
[1216,] 0.0003489995 0.0003489995 0.0001163332
[1217,] 0.0003489995 0.0003489995 0.0001163332
[1218,] 0.0003489995 0.0003489995 0.0001163332
[1219,] 0.0003489995 0.0003489995 0.0001163332
[1220,] 0.0003489995 0.0003489995 0.0001163332
[1221,] 0.0003489995 0.0003489995 0.0001163332
[1222,] 0.0003489995 0.0003489995 0.0001163332
[1223,] 0.0003489995 0.0003489995 0.0001163332
[1224,] 0.0003489995 0.0003489995 0.0001163332
[1225,] 0.0003489995 0.0003489995 0.0001163332
[1226,] 0.0003489995 0.0003489995 0.0001163332
[1227,] 0.0003489995 0.0003489995 0.0001163332
[1228,] 0.0003489995 0.0003489995 0.0001163332
```
