## Supplementary material for "Characterization of shared and ancestry-specific signals driving complex traits using multi-ancestry fine-mapping": s2_remaining_snps.pvar

```
##FILTER=<ID=PASS,Description="All filters passed">
##reference=ftp://ftp.1000genomes.ebi.ac.uk//vol1/ftp/technical/reference/phase2_reference_assembly_sequence/hs37d5.fa.gz
##contig=<ID=8,assembly=b37,length=146364022>
##ALT=<ID=CNV,Description="Copy Number Polymorphism">
##ALT=<ID=DEL,Description="Deletion">
##ALT=<ID=DUP,Description="Duplication">
##ALT=<ID=INS:ME:ALU,Description="Insertion of ALU element">
##ALT=<ID=INS:ME:LINE1,Description="Insertion of LINE1 element">
##ALT=<ID=INS:ME:SVA,Description="Insertion of SVA element">
##ALT=<ID=INS:MT,Description="Nuclear Mitochondrial Insertion">
##ALT=<ID=INV,Description="Inversion">
##ALT=<ID=CN0,Description="Copy number allele: 0 copies">
##ALT=<ID=CN1,Description="Copy number allele: 1 copy">
##ALT=<ID=CN2,Description="Copy number allele: 2 copies">
##ALT=<ID=CN3,Description="Copy number allele: 3 copies">
##ALT=<ID=CN4,Description="Copy number allele: 4 copies">
##ALT=<ID=CN5,Description="Copy number allele: 5 copies">
##ALT=<ID=CN6,Description="Copy number allele: 6 copies">
##ALT=<ID=CN7,Description="Copy number allele: 7 copies">
##ALT=<ID=CN8,Description="Copy number allele: 8 copies">
##ALT=<ID=CN9,Description="Copy number allele: 9 copies">
##ALT=<ID=CN10,Description="Copy number allele: 10 copies">
##ALT=<ID=CN11,Description="Copy number allele: 11 copies">
##ALT=<ID=CN12,Description="Copy number allele: 12 copies">
##ALT=<ID=CN13,Description="Copy number allele: 13 copies">
##ALT=<ID=CN14,Description="Copy number allele: 14 copies">
##ALT=<ID=CN15,Description="Copy number allele: 15 copies">
##ALT=<ID=CN16,Description="Copy number allele: 16 copies">
##ALT=<ID=CN17,Description="Copy number allele: 17 copies">
##ALT=<ID=CN18,Description="Copy number allele: 18 copies">
##ALT=<ID=CN19,Description="Copy number allele: 19 copies">
##ALT=<ID=CN20,Description="Copy number allele: 20 copies">
##ALT=<ID=CN21,Description="Copy number allele: 21 copies">
##ALT=<ID=CN22,Description="Copy number allele: 22 copies">
##ALT=<ID=CN23,Description="Copy number allele: 23 copies">
##ALT=<ID=CN24,Description="Copy number allele: 24 copies">
##ALT=<ID=CN25,Description="Copy number allele: 25 copies">
##ALT=<ID=CN26,Description="Copy number allele: 26 copies">
##ALT=<ID=CN27,Description="Copy number allele: 27 copies">
##ALT=<ID=CN28,Description="Copy number allele: 28 copies">
##ALT=<ID=CN29,Description="Copy number allele: 29 copies">
##ALT=<ID=CN30,Description="Copy number allele: 30 copies">
##ALT=<ID=CN31,Description="Copy number allele: 31 copies">
##ALT=<ID=CN32,Description="Copy number allele: 32 copies">
##ALT=<ID=CN33,Description="Copy number allele: 33 copies">
##ALT=<ID=CN34,Description="Copy number allele: 34 copies">
##ALT=<ID=CN35,Description="Copy number allele: 35 copies">
##ALT=<ID=CN36,Description="Copy number allele: 36 copies">
##ALT=<ID=CN37,Description="Copy number allele: 37 copies">
##ALT=<ID=CN38,Description="Copy number allele: 38 copies">
##ALT=<ID=CN39,Description="Copy number allele: 39 copies">
##ALT=<ID=CN40,Description="Copy number allele: 40 copies">
##ALT=<ID=CN41,Description="Copy number allele: 41 copies">
##ALT=<ID=CN42,Description="Copy number allele: 42 copies">
##ALT=<ID=CN43,Description="Copy number allele: 43 copies">
##ALT=<ID=CN44,Description="Copy number allele: 44 copies">
##ALT=<ID=CN45,Description="Copy number allele: 45 copies">
##ALT=<ID=CN46,Description="Copy number allele: 46 copies">
##ALT=<ID=CN47,Description="Copy number allele: 47 copies">
##ALT=<ID=CN48,Description="Copy number allele: 48 copies">
##ALT=<ID=CN49,Description="Copy number allele: 49 copies">
##ALT=<ID=CN50,Description="Copy number allele: 50 copies">
##ALT=<ID=CN51,Description="Copy number allele: 51 copies">
##ALT=<ID=CN52,Description="Copy number allele: 52 copies">
##ALT=<ID=CN53,Description="Copy number allele: 53 copies">
##ALT=<ID=CN54,Description="Copy number allele: 54 copies">
##ALT=<ID=CN55,Description="Copy number allele: 55 copies">
##ALT=<ID=CN56,Description="Copy number allele: 56 copies">
##ALT=<ID=CN57,Description="Copy number allele: 57 copies">
##ALT=<ID=CN58,Description="Copy number allele: 58 copies">
##ALT=<ID=CN59,Description="Copy number allele: 59 copies">
##ALT=<ID=CN60,Description="Copy number allele: 60 copies">
##ALT=<ID=CN61,Description="Copy number allele: 61 copies">
##ALT=<ID=CN62,Description="Copy number allele: 62 copies">
##ALT=<ID=CN63,Description="Copy number allele: 63 copies">
##ALT=<ID=CN64,Description="Copy number allele: 64 copies">
##ALT=<ID=CN65,Description="Copy number allele: 65 copies">
##ALT=<ID=CN66,Description="Copy number allele: 66 copies">
##ALT=<ID=CN67,Description="Copy number allele: 67 copies">
##ALT=<ID=CN68,Description="Copy number allele: 68 copies">
##ALT=<ID=CN69,Description="Copy number allele: 69 copies">
##ALT=<ID=CN70,Description="Copy number allele: 70 copies">
##ALT=<ID=CN71,Description="Copy number allele: 71 copies">
##ALT=<ID=CN72,Description="Copy number allele: 72 copies">
##ALT=<ID=CN73,Description="Copy number allele: 73 copies">
##ALT=<ID=CN74,Description="Copy number allele: 74 copies">
##ALT=<ID=CN75,Description="Copy number allele: 75 copies">
##ALT=<ID=CN76,Description="Copy number allele: 76 copies">
##ALT=<ID=CN77,Description="Copy number allele: 77 copies">
##ALT=<ID=CN78,Description="Copy number allele: 78 copies">
##ALT=<ID=CN79,Description="Copy number allele: 79 copies">
##ALT=<ID=CN80,Description="Copy number allele: 80 copies">
##ALT=<ID=CN81,Description="Copy number allele: 81 copies">
##ALT=<ID=CN82,Description="Copy number allele: 82 copies">
##ALT=<ID=CN83,Description="Copy number allele: 83 copies">
##ALT=<ID=CN84,Description="Copy number allele: 84 copies">
##ALT=<ID=CN85,Description="Copy number allele: 85 copies">
##ALT=<ID=CN86,Description="Copy number allele: 86 copies">
##ALT=<ID=CN87,Description="Copy number allele: 87 copies">
##ALT=<ID=CN88,Description="Copy number allele: 88 copies">
##ALT=<ID=CN89,Description="Copy number allele: 89 copies">
##ALT=<ID=CN90,Description="Copy number allele: 90 copies">
##ALT=<ID=CN91,Description="Copy number allele: 91 copies">
##ALT=<ID=CN92,Description="Copy number allele: 92 copies">
##ALT=<ID=CN93,Description="Copy number allele: 93 copies">
##ALT=<ID=CN94,Description="Copy number allele: 94 copies">
##ALT=<ID=CN95,Description="Copy number allele: 95 copies">
##ALT=<ID=CN96,Description="Copy number allele: 96 copies">
##ALT=<ID=CN97,Description="Copy number allele: 97 copies">
##ALT=<ID=CN98,Description="Copy number allele: 98 copies">
##ALT=<ID=CN99,Description="Copy number allele: 99 copies">
##ALT=<ID=CN100,Description="Copy number allele: 100 copies">
##ALT=<ID=CN101,Description="Copy number allele: 101 copies">
##ALT=<ID=CN102,Description="Copy number allele: 102 copies">
##ALT=<ID=CN103,Description="Copy number allele: 103 copies">
##ALT=<ID=CN104,Description="Copy number allele: 104 copies">
##ALT=<ID=CN105,Description="Copy number allele: 105 copies">
##ALT=<ID=CN106,Description="Copy number allele: 106 copies">
##ALT=<ID=CN107,Description="Copy number allele: 107 copies">
##ALT=<ID=CN108,Description="Copy number allele: 108 copies">
##ALT=<ID=CN109,Description="Copy number allele: 109 copies">
##ALT=<ID=CN110,Description="Copy number allele: 110 copies">
##ALT=<ID=CN111,Description="Copy number allele: 111 copies">
##ALT=<ID=CN112,Description="Copy number allele: 112 copies">
##ALT=<ID=CN113,Description="Copy number allele: 113 copies">
##ALT=<ID=CN114,Description="Copy number allele: 114 copies">
##ALT=<ID=CN115,Description="Copy number allele: 115 copies">
##ALT=<ID=CN116,Description="Copy number allele: 116 copies">
##ALT=<ID=CN117,Description="Copy number allele: 117 copies">
##ALT=<ID=CN118,Description="Copy number allele: 118 copies">
##ALT=<ID=CN119,Description="Copy number allele: 119 copies">
##ALT=<ID=CN120,Description="Copy number allele: 120 copies">
##ALT=<ID=CN121,Description="Copy number allele: 121 copies">
##ALT=<ID=CN122,Description="Copy number allele: 122 copies">
##ALT=<ID=CN123,Description="Copy number allele: 123 copies">
##ALT=<ID=CN124,Description="Copy number allele: 124 copies">
##INFO=<ID=CIEND,Number=2,Type=Integer,Description="Confidence interval around END for imprecise variants">
##INFO=<ID=CIPOS,Number=2,Type=Integer,Description="Confidence interval around POS for imprecise variants">
##INFO=<ID=CS,Number=1,Type=String,Description="Source call set.">
##INFO=<ID=END,Number=1,Type=Integer,Description="End coordinate of this variant">
##INFO=<ID=IMPRECISE,Number=0,Type=Flag,Description="Imprecise structural variation">
##INFO=<ID=MC,Number=.,Type=String,Description="Merged calls.">
##INFO=<ID=MEINFO,Number=4,Type=String,Description="Mobile element info of the form NAME,START,END<POLARITY; If there is only 5' OR 3' support for this call, will be NULL NULL for START and END">
##INFO=<ID=MEND,Number=1,Type=Integer,Description="Mitochondrial end coordinate of inserted sequence">
##INFO=<ID=MLEN,Number=1,Type=Integer,Description="Estimated length of mitochondrial insert">
##INFO=<ID=MSTART,Number=1,Type=Integer,Description="Mitochondrial start coordinate of inserted sequence">
##INFO=<ID=SVLEN,Number=.,Type=Integer,Description="SV length. It is only calculated for structural variation MEIs. For other types of SVs; one may calculate the SV length by INFO:END-START+1, or by finding the difference between lengthes of REF and ALT alleles">
##INFO=<ID=SVTYPE,Number=1,Type=String,Description="Type of structural variant">
##INFO=<ID=TSD,Number=1,Type=String,Description="Precise Target Site Duplication for bases, if unknown, value will be NULL">
##INFO=<ID=AC,Number=A,Type=Integer,Description="Total number of alternate alleles in called genotypes">
##INFO=<ID=AF,Number=A,Type=Float,Description="Estimated allele frequency in the range (0,1)">
##INFO=<ID=NS,Number=1,Type=Integer,Description="Number of samples with data">
##INFO=<ID=AN,Number=1,Type=Integer,Description="Total number of alleles in called genotypes">
##INFO=<ID=EAS_AF,Number=A,Type=Float,Description="Allele frequency in the EAS populations calculated from AC and AN, in the range (0,1)">
##INFO=<ID=EUR_AF,Number=A,Type=Float,Description="Allele frequency in the EUR populations calculated from AC and AN, in the range (0,1)">
##INFO=<ID=AFR_AF,Number=A,Type=Float,Description="Allele frequency in the AFR populations calculated from AC and AN, in the range (0,1)">
##INFO=<ID=AMR_AF,Number=A,Type=Float,Description="Allele frequency in the AMR populations calculated from AC and AN, in the range (0,1)">
##INFO=<ID=SAS_AF,Number=A,Type=Float,Description="Allele frequency in the SAS populations calculated from AC and AN, in the range (0,1)">
##INFO=<ID=DP,Number=1,Type=Integer,Description="Total read depth; only low coverage data were counted towards the DP, exome data were not used">
##INFO=<ID=AA,Number=1,Type=String,Description="Ancestral Allele. Format: AA|REF|ALT|IndelType. AA: Ancestral allele, REF:Reference Allele, ALT:Alternate Allele, IndelType:Type of Indel (REF, ALT and IndelType are only defined for indels)">
##INFO=<ID=VT,Number=.,Type=String,Description="indicates what type of variant the line represents">
##INFO=<ID=EX_TARGET,Number=0,Type=Flag,Description="indicates whether a variant is within the exon pull down target boundaries">
##INFO=<ID=MULTI_ALLELIC,Number=0,Type=Flag,Description="indicates whether a site is multi-allelic">
#CHROM	POS	ID	REF	ALT	QUAL	FILTER	INFO
8	37762406	rs17493462	T	C	100	PASS	AC=1690;AF=0.33746;AN=5008;NS=2504;DP=20710;EAS_AF=0.2649;AMR_AF=0.3444;AFR_AF=0.2595;EUR_AF=0.4672;SAS_AF=0.3793;AA=T|||;VT=SNP
8	37763437	rs34684723	T	A	100	PASS	AC=874;AF=0.174521;AN=5008;NS=2504;DP=19630;EAS_AF=0.3552;AMR_AF=0.2911;AFR_AF=0.0257;EUR_AF=0.1292;SAS_AF=0.1534;AA=T|||;VT=SNP
8	37764726	rs28399938	A	G	100	PASS	AC=1901;AF=0.379593;AN=5008;NS=2504;DP=13489;EAS_AF=0.2659;AMR_AF=0.3602;AFR_AF=0.3918;EUR_AF=0.4841;SAS_AF=0.3865;AA=G|||;VT=SNP
8	37767527	rs28373482	C	T	100	PASS	AC=476;AF=0.0950479;AN=5008;NS=2504;DP=20736;EAS_AF=0.0496;AMR_AF=0.1571;AFR_AF=0.0212;EUR_AF=0.2376;SAS_AF=0.0511;AA=C|||;VT=SNP
8	37779102	rs117596209	C	A	100	PASS	AC=333;AF=0.0664936;AN=5008;NS=2504;DP=17501;EAS_AF=0.0337;AMR_AF=0.0821;AFR_AF=0.0038;EUR_AF=0.1163;SAS_AF=0.1227;AA=C|||;VT=SNP
8	37781850	rs35794387	A	T	100	PASS	AC=1612;AF=0.321885;AN=5008;NS=2504;DP=19574;EAS_AF=0.2331;AMR_AF=0.2608;AFR_AF=0.4312;EUR_AF=0.2644;SAS_AF=0.3681;AA=A|||;VT=SNP
8	37784204	rs28490371	A	G	100	PASS	AC=1394;AF=0.278355;AN=5008;NS=2504;DP=15375;EAS_AF=0.2341;AMR_AF=0.2421;AFR_AF=0.2776;EUR_AF=0.2624;SAS_AF=0.3671;AA=A|||;VT=SNP
8	37784329	rs28716294	C	T	100	PASS	AC=1796;AF=0.358626;AN=5008;NS=2504;DP=13091;EAS_AF=0.2321;AMR_AF=0.2666;AFR_AF=0.5703;EUR_AF=0.2644;SAS_AF=0.365;AA=T|||;VT=SNP
8	37785753	rs74417635	T	G	100	PASS	AC=1400;AF=0.279553;AN=5008;NS=2504;DP=16227;EAS_AF=0.2321;AMR_AF=0.2421;AFR_AF=0.2867;EUR_AF=0.2624;SAS_AF=0.363;AA=T|||;VT=SNP
8	37786457	rs28380463	G	A	100	PASS	AC=1795;AF=0.358427;AN=5008;NS=2504;DP=14535;EAS_AF=0.2341;AMR_AF=0.2651;AFR_AF=0.5681;EUR_AF=0.2644;SAS_AF=0.3661;AA=A|||;VT=SNP
8	37787458	rs28549683	A	G	100	PASS	AC=1875;AF=0.374401;AN=5008;NS=2504;DP=17646;EAS_AF=0.2738;AMR_AF=0.2651;AFR_AF=0.5976;EUR_AF=0.2674;SAS_AF=0.364;AA=G|||;VT=SNP
8	37788799	rs28427316	T	C	100	PASS	AC=1787;AF=0.356829;AN=5008;NS=2504;DP=21038;EAS_AF=0.2312;AMR_AF=0.2651;AFR_AF=0.5673;EUR_AF=0.2624;SAS_AF=0.364;AA=C|||;VT=SNP
8	37791109	rs28655870	G	A	100	PASS	AC=1765;AF=0.352436;AN=5008;NS=2504;DP=18446;EAS_AF=0.2321;AMR_AF=0.2651;AFR_AF=0.5514;EUR_AF=0.2614;SAS_AF=0.363;AA=A|||;VT=SNP
8	37794423	rs117203190	C	T	100	PASS	AC=76;AF=0.0151757;AN=5008;NS=2504;DP=21740;EAS_AF=0.002;AMR_AF=0.0173;AFR_AF=0.0015;EUR_AF=0.0258;SAS_AF=0.0348;AA=C|||;VT=SNP;EX_TARGET
8	37795341	rs4956534	T	C	100	PASS	AC=2862;AF=0.571486;AN=5008;NS=2504;DP=17903;EAS_AF=0.7659;AMR_AF=0.4885;AFR_AF=0.6286;EUR_AF=0.3877;SAS_AF=0.5419;AA=T|||;VT=SNP
8	37795433	rs4956535	T	C	100	PASS	AC=2705;AF=0.540136;AN=5008;NS=2504;DP=15490;EAS_AF=0.7659;AMR_AF=0.4841;AFR_AF=0.5113;EUR_AF=0.3897;SAS_AF=0.5409;AA=C|||;VT=SNP
8	37795434	rs4956536	G	C	100	PASS	AC=2703;AF=0.539736;AN=5008;NS=2504;DP=15556;EAS_AF=0.7649;AMR_AF=0.4841;AFR_AF=0.5113;EUR_AF=0.3897;SAS_AF=0.5399;AA=C|||;VT=SNP
8	37796644	rs28723477	T	C	100	PASS	AC=1419;AF=0.283347;AN=5008;NS=2504;DP=13420;EAS_AF=0.2044;AMR_AF=0.2406;AFR_AF=0.3389;EUR_AF=0.2515;SAS_AF=0.3528;AA=T|||;VT=SNP
8	37796824	rs4956531	C	A	100	PASS	AC=1419;AF=0.283347;AN=5008;NS=2504;DP=8237;EAS_AF=0.2044;AMR_AF=0.2406;AFR_AF=0.3389;EUR_AF=0.2515;SAS_AF=0.3528;AA=C|||;VT=SNP
8	37797075	rs1902207	A	G	100	PASS	AC=2854;AF=0.569888;AN=5008;NS=2504;DP=12003;EAS_AF=0.7649;AMR_AF=0.4885;AFR_AF=0.6286;EUR_AF=0.3907;SAS_AF=0.5317;AA=G|||;VT=SNP
8	37799021	rs79430505	A	C	100	PASS	AC=1539;AF=0.307308;AN=5008;NS=2504;DP=19071;EAS_AF=0.2034;AMR_AF=0.2536;AFR_AF=0.4175;EUR_AF=0.2575;SAS_AF=0.3548;AA=A|||;VT=SNP
8	37799803	rs62503895	G	C	100	PASS	AC=481;AF=0.0960463;AN=5008;NS=2504;DP=12426;EAS_AF=0.1042;AMR_AF=0.1023;AFR_AF=0.0219;EUR_AF=0.0895;SAS_AF=0.1902;AA=G|||;VT=SNP
8	37800512	rs1892820	C	G	100	PASS	AC=719;AF=0.14357;AN=5008;NS=2504;DP=18456;EAS_AF=0.2976;AMR_AF=0.1398;AFR_AF=0.0166;EUR_AF=0.1829;SAS_AF=0.1186;AA=C|||;VT=SNP
8	37800844	rs113563119	T	C	100	PASS	AC=614;AF=0.122604;AN=5008;NS=2504;DP=12629;EAS_AF=0.12;AMR_AF=0.1052;AFR_AF=0.0862;EUR_AF=0.0815;SAS_AF=0.229;AA=C|||;VT=SNP
8	37801261	rs4545146	G	A	100	PASS	AC=579;AF=0.115615;AN=5008;NS=2504;DP=11370;EAS_AF=0.12;AMR_AF=0.1052;AFR_AF=0.0605;EUR_AF=0.0805;SAS_AF=0.229;AA=G|||;VT=SNP
8	37801693	rs17736311	T	C	100	PASS	AC=582;AF=0.116214;AN=5008;NS=2504;DP=12962;EAS_AF=0.12;AMR_AF=0.1066;AFR_AF=0.0613;EUR_AF=0.0805;SAS_AF=0.2301;AA=T|||;VT=SNP
8	37802944	rs147473752	C	T	100	PASS	AC=517;AF=0.103235;AN=5008;NS=2504;DP=17119;EAS_AF=0.1151;AMR_AF=0.1009;AFR_AF=0.0197;EUR_AF=0.0805;SAS_AF=0.229;AA=C|||;VT=SNP
8	37802947	rs113387963	A	C	100	PASS	AC=613;AF=0.122404;AN=5008;NS=2504;DP=17221;EAS_AF=0.12;AMR_AF=0.1052;AFR_AF=0.0862;EUR_AF=0.0805;SAS_AF=0.229;AA=C|||;VT=SNP
8	37803085	rs150572062	G	A	100	PASS	AC=522;AF=0.104233;AN=5008;NS=2504;DP=17963;EAS_AF=0.12;AMR_AF=0.1009;AFR_AF=0.0197;EUR_AF=0.0805;SAS_AF=0.229;AA=G|||;VT=SNP
8	37803383	rs1902208	C	A	100	PASS	AC=1186;AF=0.236821;AN=5008;NS=2504;DP=19838;EAS_AF=0.373;AMR_AF=0.1455;AFR_AF=0.27;EUR_AF=0.0895;SAS_AF=0.2679;AA=A|||;VT=SNP
8	37804462	rs2319760	T	C	100	PASS	AC=609;AF=0.121605;AN=5008;NS=2504;DP=19586;EAS_AF=0.12;AMR_AF=0.1052;AFR_AF=0.0862;EUR_AF=0.0805;SAS_AF=0.2249;AA=t|||;VT=SNP
8	37804565	rs2874075	A	C	100	PASS	AC=612;AF=0.122204;AN=5008;NS=2504;DP=20279;EAS_AF=0.12;AMR_AF=0.1052;AFR_AF=0.0862;EUR_AF=0.0805;SAS_AF=0.228;AA=C|||;VT=SNP
8	37805392	rs1892819	C	T	100	PASS	AC=835;AF=0.166733;AN=5008;NS=2504;DP=18155;EAS_AF=0.12;AMR_AF=0.1167;AFR_AF=0.2526;EUR_AF=0.0805;SAS_AF=0.2229;AA=C|||;VT=SNP
8	37805857	rs10100505	G	A	100	PASS	AC=562;AF=0.11222;AN=5008;NS=2504;DP=17160;EAS_AF=0.12;AMR_AF=0.1052;AFR_AF=0.0522;EUR_AF=0.0805;SAS_AF=0.2229;AA=G|||;VT=SNP
8	37806892	rs10107376	C	T	100	PASS	AC=587;AF=0.117212;AN=5008;NS=2504;DP=21646;EAS_AF=0.121;AMR_AF=0.1052;AFR_AF=0.0651;EUR_AF=0.0835;SAS_AF=0.227;AA=C|||;VT=SNP
8	37807221	rs150737176	T	G	100	PASS	AC=544;AF=0.108626;AN=5008;NS=2504;DP=17572;EAS_AF=0.12;AMR_AF=0.1052;AFR_AF=0.0371;EUR_AF=0.0805;SAS_AF=0.2249;AA=T|||;VT=SNP
8	37808901	rs2085234	C	T	100	PASS	AC=537;AF=0.107228;AN=5008;NS=2504;DP=15189;EAS_AF=0.119;AMR_AF=0.1052;AFR_AF=0.0371;EUR_AF=0.0805;SAS_AF=0.2188;AA=C|||;VT=SNP
8	37809609	rs7004842	T	G	100	PASS	AC=827;AF=0.165136;AN=5008;NS=2504;DP=18011;EAS_AF=0.119;AMR_AF=0.1167;AFR_AF=0.2504;EUR_AF=0.0805;SAS_AF=0.2188;AA=T|||;VT=SNP
8	37811189	rs7014879	T	C	100	PASS	AC=557;AF=0.111222;AN=5008;NS=2504;DP=15234;EAS_AF=0.119;AMR_AF=0.1052;AFR_AF=0.0522;EUR_AF=0.0805;SAS_AF=0.2188;AA=C|||;VT=SNP
8	37811197	rs7014881	T	C	100	PASS	AC=1282;AF=0.25599;AN=5008;NS=2504;DP=15311;EAS_AF=0.372;AMR_AF=0.1542;AFR_AF=0.3449;EUR_AF=0.0915;SAS_AF=0.2577;AA=C|||;VT=SNP
8	37811922	rs802169	G	A	100	PASS	AC=2451;AF=0.489417;AN=5008;NS=2504;DP=20107;EAS_AF=0.7758;AMR_AF=0.3602;AFR_AF=0.5658;EUR_AF=0.2763;SAS_AF=0.4018;AA=A|||;VT=SNP
8	37812035	rs10093841	A	T	100	PASS	AC=557;AF=0.111222;AN=5008;NS=2504;DP=18412;EAS_AF=0.119;AMR_AF=0.1052;AFR_AF=0.0522;EUR_AF=0.0805;SAS_AF=0.2188;AA=T|||;VT=SNP
8	37812559	rs7834769	G	A	100	PASS	AC=572;AF=0.114217;AN=5008;NS=2504;DP=18081;EAS_AF=0.119;AMR_AF=0.1052;AFR_AF=0.0635;EUR_AF=0.0805;SAS_AF=0.2188;AA=G|||;VT=SNP
8	37813342	rs9329915	A	G	100	PASS	AC=557;AF=0.111222;AN=5008;NS=2504;DP=17384;EAS_AF=0.119;AMR_AF=0.1052;AFR_AF=0.0522;EUR_AF=0.0805;SAS_AF=0.2188;AA=G|||;VT=SNP
8	37814710	rs72643021	G	A	100	PASS	AC=531;AF=0.10603;AN=5008;NS=2504;DP=20568;EAS_AF=0.119;AMR_AF=0.1052;AFR_AF=0.0325;EUR_AF=0.0805;SAS_AF=0.2188;AA=G|||;VT=SNP
8	37815121	rs802170	A	T	100	PASS	AC=2452;AF=0.489617;AN=5008;NS=2504;DP=21764;EAS_AF=0.7758;AMR_AF=0.3602;AFR_AF=0.5666;EUR_AF=0.2773;SAS_AF=0.4008;AA=T|||;VT=SNP
8	37815785	rs28482087	T	G	100	PASS	AC=511;AF=0.102037;AN=5008;NS=2504;DP=20265;EAS_AF=0.119;AMR_AF=0.1009;AFR_AF=0.0197;EUR_AF=0.0805;SAS_AF=0.2188;AA=t|||;VT=SNP
8	37816676	rs72643022	T	A	100	PASS	AC=530;AF=0.105831;AN=5008;NS=2504;DP=19089;EAS_AF=0.119;AMR_AF=0.1023;AFR_AF=0.0333;EUR_AF=0.0805;SAS_AF=0.2188;AA=T|||;VT=SNP
8	37818648	rs10481461	G	A	100	PASS	AC=811;AF=0.161941;AN=5008;NS=2504;DP=17655;EAS_AF=0.119;AMR_AF=0.1167;AFR_AF=0.2383;EUR_AF=0.0805;SAS_AF=0.2188;AA=A|||;VT=SNP
8	37819176	rs9693898	A	G	100	PASS	AC=623;AF=0.124401;AN=5008;NS=2504;DP=20745;EAS_AF=0.119;AMR_AF=0.1095;AFR_AF=0.0983;EUR_AF=0.0825;SAS_AF=0.2188;AA=G|||;VT=SNP
8	37820093	rs9694197	A	G	100	PASS	AC=977;AF=0.195088;AN=5008;NS=2504;DP=21135;EAS_AF=0.1349;AMR_AF=0.1311;AFR_AF=0.3253;EUR_AF=0.0835;SAS_AF=0.2413;AA=G|||;VT=SNP
8	37820430	rs34619057	T	A	100	PASS	AC=586;AF=0.117013;AN=5008;NS=2504;DP=18308;EAS_AF=0.1349;AMR_AF=0.1138;AFR_AF=0.0613;EUR_AF=0.0815;SAS_AF=0.2127;AA=A|||;VT=SNP
8	37821486	rs4998	C	G	100	PASS	AC=571;AF=0.114018;AN=5008;NS=2504;DP=19532;EAS_AF=0.131;AMR_AF=0.1167;AFR_AF=0.0946;EUR_AF=0.0815;SAS_AF=0.1544;AA=G|||;VT=SNP
8	37821853	rs2071493	T	C	100	PASS	AC=571;AF=0.114018;AN=5008;NS=2504;DP=12201;EAS_AF=0.131;AMR_AF=0.1167;AFR_AF=0.0946;EUR_AF=0.0815;SAS_AF=0.1544;AA=T|||;VT=SNP
8	37822769	rs4997	C	A	100	PASS	AC=570;AF=0.113818;AN=5008;NS=2504;DP=10072;EAS_AF=0.131;AMR_AF=0.1153;AFR_AF=0.0946;EUR_AF=0.0815;SAS_AF=0.1544;AA=C|||;VT=SNP;EX_TARGET
8	37823798	rs4994	A	G	100	PASS	AC=576;AF=0.115016;AN=5008;NS=2504;DP=15951;EAS_AF=0.131;AMR_AF=0.1196;AFR_AF=0.0946;EUR_AF=0.0815;SAS_AF=0.1575;AA=G|||;VT=SNP;EX_TARGET
8	37826149	rs3763551	G	A	100	PASS	AC=610;AF=0.121805;AN=5008;NS=2504;DP=16140;EAS_AF=0.1181;AMR_AF=0.111;AFR_AF=0.1543;EUR_AF=0.0686;SAS_AF=0.1442;AA=G|||;VT=SNP
8	37826304	rs3763550	T	A	100	PASS	AC=526;AF=0.105032;AN=5008;NS=2504;DP=19993;EAS_AF=0.12;AMR_AF=0.1081;AFR_AF=0.0908;EUR_AF=0.0686;SAS_AF=0.1442;AA=T|||;VT=SNP
8	37829059	rs4448322	T	C	100	PASS	AC=807;AF=0.161142;AN=5008;NS=2504;DP=20307;EAS_AF=0.121;AMR_AF=0.1311;AFR_AF=0.2806;EUR_AF=0.0785;SAS_AF=0.1472;AA=C|||;VT=SNP
8	37834312	rs2298423	T	G	100	PASS	AC=730;AF=0.145767;AN=5008;NS=2504;DP=22807;EAS_AF=0.121;AMR_AF=0.1254;AFR_AF=0.2277;EUR_AF=0.0815;SAS_AF=0.1411;AA=G|||;VT=SNP
8	37835595	rs55877648	G	A	100	PASS	AC=433;AF=0.0864617;AN=5008;NS=2504;DP=13648;EAS_AF=0.119;AMR_AF=0.111;AFR_AF=0.0136;EUR_AF=0.0795;SAS_AF=0.1411;AA=G|||;VT=SNP
8	37836608	rs2105535	G	T	100	PASS	AC=434;AF=0.0866613;AN=5008;NS=2504;DP=16322;EAS_AF=0.119;AMR_AF=0.111;AFR_AF=0.0136;EUR_AF=0.0795;SAS_AF=0.1421;AA=G|||;VT=SNP
8	37839194	rs118180039	T	A	100	PASS	AC=351;AF=0.0700879;AN=5008;NS=2504;DP=12422;EAS_AF=0.006;AMR_AF=0.0591;AFR_AF=0.0318;EUR_AF=0.1223;SAS_AF=0.1421;AA=T|||;VT=SNP
8	37843830	rs72643029	A	G	100	PASS	AC=332;AF=0.0662939;AN=5008;NS=2504;DP=17146;EAS_AF=0.005;AMR_AF=0.0677;AFR_AF=0.003;EUR_AF=0.0795;SAS_AF=0.2004;AA=A|||;VT=SNP
8	37844732	rs111954887	A	G	100	PASS	AC=721;AF=0.14397;AN=5008;NS=2504;DP=17291;EAS_AF=0.1171;AMR_AF=0.1225;AFR_AF=0.2269;EUR_AF=0.0785;SAS_AF=0.1421;AA=G|||;VT=SNP
8	37852768	rs809690	G	C	100	PASS	AC=4361;AF=0.870807;AN=5008;NS=2504;DP=14006;EAS_AF=0.7192;AMR_AF=0.889;AFR_AF=0.9887;EUR_AF=0.8171;SAS_AF=0.91;AA=C|||;VT=SNP
8	37853053	rs10101854	A	C	100	PASS	AC=798;AF=0.159345;AN=5008;NS=2504;DP=17820;EAS_AF=0.1438;AMR_AF=0.1282;AFR_AF=0.233;EUR_AF=0.0875;SAS_AF=0.1718;AA=a|||;VT=SNP
8	37854360	rs16875930	A	T	100	PASS	AC=432;AF=0.086262;AN=5008;NS=2504;DP=18621;EAS_AF=0.1171;AMR_AF=0.1095;AFR_AF=0.0166;EUR_AF=0.0785;SAS_AF=0.1401;AA=A|||;VT=SNP
8	37854598	rs2186459	A	T	100	PASS	AC=1309;AF=0.261382;AN=5008;NS=2504;DP=13169;EAS_AF=0.131;AMR_AF=0.3213;AFR_AF=0.0991;EUR_AF=0.4105;SAS_AF=0.4192;AA=A|||;VT=SNP
8	37854599	rs2186458	G	T	100	PASS	AC=1312;AF=0.261981;AN=5008;NS=2504;DP=13148;EAS_AF=0.1329;AMR_AF=0.3228;AFR_AF=0.0983;EUR_AF=0.4115;SAS_AF=0.4192;AA=G|||;VT=SNP
8	37856779	rs72643032	C	T	100	PASS	AC=426;AF=0.0850639;AN=5008;NS=2504;DP=18056;EAS_AF=0.1171;AMR_AF=0.1095;AFR_AF=0.0136;EUR_AF=0.0785;SAS_AF=0.138;AA=C|||;VT=SNP
8	37859836	rs72643036	G	A	100	PASS	AC=433;AF=0.0864617;AN=5008;NS=2504;DP=18766;EAS_AF=0.1181;AMR_AF=0.1095;AFR_AF=0.0166;EUR_AF=0.0805;SAS_AF=0.138;AA=g|||;VT=SNP
8	37860425	rs146460096	T	C	100	PASS	AC=432;AF=0.086262;AN=5008;NS=2504;DP=19806;EAS_AF=0.1181;AMR_AF=0.111;AFR_AF=0.0166;EUR_AF=0.0795;SAS_AF=0.137;AA=t|||;VT=SNP
8	37861304	rs13277787	T	A	100	PASS	AC=431;AF=0.0860623;AN=5008;NS=2504;DP=18640;EAS_AF=0.1181;AMR_AF=0.1095;AFR_AF=0.0166;EUR_AF=0.0795;SAS_AF=0.137;AA=T|||;VT=SNP
8	37862262	rs28824549	A	C	100	PASS	AC=827;AF=0.165136;AN=5008;NS=2504;DP=19462;EAS_AF=0.1181;AMR_AF=0.1297;AFR_AF=0.3048;EUR_AF=0.0815;SAS_AF=0.136;AA=C|||;VT=SNP
8	37862263	rs28817585	A	G	100	PASS	AC=827;AF=0.165136;AN=5008;NS=2504;DP=19496;EAS_AF=0.1181;AMR_AF=0.1297;AFR_AF=0.3048;EUR_AF=0.0815;SAS_AF=0.136;AA=G|||;VT=SNP
8	37864114	rs113299285	C	A	100	PASS	AC=596;AF=0.11901;AN=5008;NS=2504;DP=19444;EAS_AF=0.1181;AMR_AF=0.111;AFR_AF=0.1324;EUR_AF=0.0795;SAS_AF=0.1483;AA=C|||;VT=SNP
8	37864277	rs112198518	C	T	100	PASS	AC=596;AF=0.11901;AN=5008;NS=2504;DP=18786;EAS_AF=0.1181;AMR_AF=0.111;AFR_AF=0.1324;EUR_AF=0.0795;SAS_AF=0.1483;AA=C|||;VT=SNP
8	37864599	rs58656606	C	A	100	PASS	AC=724;AF=0.144569;AN=5008;NS=2504;DP=21220;EAS_AF=0.1181;AMR_AF=0.1167;AFR_AF=0.2262;EUR_AF=0.0795;SAS_AF=0.1483;AA=a|||;VT=SNP
8	37864780	rs145953964	T	C	100	PASS	AC=441;AF=0.0880591;AN=5008;NS=2504;DP=15453;EAS_AF=0.1181;AMR_AF=0.1066;AFR_AF=0.0174;EUR_AF=0.0795;SAS_AF=0.1483;AA=t|||;VT=SNP
8	37865603	rs9792385	C	T	100	PASS	AC=600;AF=0.119808;AN=5008;NS=2504;DP=18491;EAS_AF=0.1181;AMR_AF=0.1153;AFR_AF=0.1324;EUR_AF=0.0795;SAS_AF=0.1493;AA=T|||;VT=SNP
8	37865893	rs9792210	G	C	100	PASS	AC=598;AF=0.119409;AN=5008;NS=2504;DP=14545;EAS_AF=0.1181;AMR_AF=0.111;AFR_AF=0.1339;EUR_AF=0.0795;SAS_AF=0.1483;AA=C|||;VT=SNP
8	37866715	rs7000340	C	A	100	PASS	AC=607;AF=0.121206;AN=5008;NS=2504;DP=20072;EAS_AF=0.1181;AMR_AF=0.111;AFR_AF=0.1407;EUR_AF=0.0795;SAS_AF=0.1483;AA=c|||;VT=SNP
8	37867033	rs67355917	C	T	100	PASS	AC=565;AF=0.112819;AN=5008;NS=2504;DP=19415;EAS_AF=0.1181;AMR_AF=0.1095;AFR_AF=0.1089;EUR_AF=0.0805;SAS_AF=0.1483;AA=T|||;VT=SNP
8	37867578	rs68019153	T	C	100	PASS	AC=564;AF=0.11262;AN=5008;NS=2504;DP=19373;EAS_AF=0.1181;AMR_AF=0.1095;AFR_AF=0.1089;EUR_AF=0.0795;SAS_AF=0.1483;AA=C|||;VT=SNP
8	37867902	rs112188569	T	C	100	PASS	AC=564;AF=0.11262;AN=5008;NS=2504;DP=19566;EAS_AF=0.1181;AMR_AF=0.1095;AFR_AF=0.1089;EUR_AF=0.0795;SAS_AF=0.1483;AA=C|||;VT=SNP
8	37868851	rs4430133	A	G	100	PASS	AC=564;AF=0.11262;AN=5008;NS=2504;DP=11570;EAS_AF=0.1181;AMR_AF=0.1095;AFR_AF=0.1089;EUR_AF=0.0795;SAS_AF=0.1483;AA=G|||;VT=SNP
8	37868972	rs72643044	G	C	100	PASS	AC=564;AF=0.11262;AN=5008;NS=2504;DP=10329;EAS_AF=0.1181;AMR_AF=0.1095;AFR_AF=0.1089;EUR_AF=0.0795;SAS_AF=0.1483;AA=C|||;VT=SNP
8	37869078	rs114600587	T	A	100	PASS	AC=722;AF=0.144169;AN=5008;NS=2504;DP=8067;EAS_AF=0.119;AMR_AF=0.1297;AFR_AF=0.2148;EUR_AF=0.0825;SAS_AF=0.1483;AA=A|||;VT=SNP
8	37869424	rs72643045	G	A	100	PASS	AC=441;AF=0.0880591;AN=5008;NS=2504;DP=16280;EAS_AF=0.1181;AMR_AF=0.1066;AFR_AF=0.0174;EUR_AF=0.0795;SAS_AF=0.1483;AA=G|||;VT=SNP
8	37869457	rs60276880	G	A	100	PASS	AC=564;AF=0.11262;AN=5008;NS=2504;DP=17593;EAS_AF=0.1181;AMR_AF=0.1095;AFR_AF=0.1089;EUR_AF=0.0795;SAS_AF=0.1483;AA=A|||;VT=SNP
8	37869772	rs6605630	A	G	100	PASS	AC=563;AF=0.11242;AN=5008;NS=2504;DP=17019;EAS_AF=0.1181;AMR_AF=0.1095;AFR_AF=0.1089;EUR_AF=0.0795;SAS_AF=0.1472;AA=G|||;VT=SNP
8	37869864	rs6605629	G	A	100	PASS	AC=563;AF=0.11242;AN=5008;NS=2504;DP=13821;EAS_AF=0.1181;AMR_AF=0.1095;AFR_AF=0.1089;EUR_AF=0.0795;SAS_AF=0.1472;AA=A|||;VT=SNP
8	37869989	rs9792246	G	A	100	PASS	AC=440;AF=0.0878594;AN=5008;NS=2504;DP=13129;EAS_AF=0.1181;AMR_AF=0.1066;AFR_AF=0.0174;EUR_AF=0.0795;SAS_AF=0.1472;AA=G|||;VT=SNP
8	37870216	rs6605628	A	G	100	PASS	AC=1253;AF=0.2502;AN=5008;NS=2504;DP=14373;EAS_AF=0.2262;AMR_AF=0.183;AFR_AF=0.4531;EUR_AF=0.0855;SAS_AF=0.2178;AA=G|||;VT=SNP
8	37870582	rs59709543	A	G	100	PASS	AC=575;AF=0.114816;AN=5008;NS=2504;DP=16105;EAS_AF=0.1181;AMR_AF=0.1095;AFR_AF=0.118;EUR_AF=0.0795;SAS_AF=0.1472;AA=G|||;VT=SNP
8	37871514	rs111949758	A	G	100	PASS	AC=575;AF=0.114816;AN=5008;NS=2504;DP=12842;EAS_AF=0.1181;AMR_AF=0.1095;AFR_AF=0.1172;EUR_AF=0.0805;SAS_AF=0.1472;AA=G|||;VT=SNP
8	37871543	rs142330809	T	G	100	PASS	AC=453;AF=0.0904553;AN=5008;NS=2504;DP=11027;EAS_AF=0.1181;AMR_AF=0.1066;AFR_AF=0.0257;EUR_AF=0.0815;SAS_AF=0.1472;AA=T|||;VT=SNP
8	37871731	rs28888454	C	T	100	PASS	AC=4394;AF=0.877396;AN=5008;NS=2504;DP=14962;EAS_AF=0.744;AMR_AF=0.8905;AFR_AF=0.9879;EUR_AF=0.8181;SAS_AF=0.9172;AA=c|||;VT=SNP
8	37872615	rs144855191	C	T	100	PASS	AC=452;AF=0.0902556;AN=5008;NS=2504;DP=20243;EAS_AF=0.1181;AMR_AF=0.1066;AFR_AF=0.0257;EUR_AF=0.0805;SAS_AF=0.1472;AA=c|||;VT=SNP
8	37872622	rs138775219	C	A	100	PASS	AC=452;AF=0.0902556;AN=5008;NS=2504;DP=20600;EAS_AF=0.1181;AMR_AF=0.1066;AFR_AF=0.0265;EUR_AF=0.0805;SAS_AF=0.1462;AA=C|||;VT=SNP
8	37872758	rs10104888	C	T	100	PASS	AC=453;AF=0.0904553;AN=5008;NS=2504;DP=21492;EAS_AF=0.1181;AMR_AF=0.1066;AFR_AF=0.0265;EUR_AF=0.0805;SAS_AF=0.1472;AA=C|||;VT=SNP
8	37872776	rs10093345	C	T	100	PASS	AC=3107;AF=0.620407;AN=5008;NS=2504;DP=21851;EAS_AF=0.5179;AMR_AF=0.7061;AFR_AF=0.5129;EUR_AF=0.7296;SAS_AF=0.6984;AA=C|||;VT=SNP
8	37873346	rs10104115	C	T	100	PASS	AC=1285;AF=0.256589;AN=5008;NS=2504;DP=17260;EAS_AF=0.2262;AMR_AF=0.1859;AFR_AF=0.475;EUR_AF=0.0865;SAS_AF=0.2178;AA=T|||;VT=SNP
8	37873408	rs10101266	C	G	100	PASS	AC=1254;AF=0.250399;AN=5008;NS=2504;DP=16357;EAS_AF=0.2262;AMR_AF=0.1844;AFR_AF=0.4523;EUR_AF=0.0865;SAS_AF=0.2178;AA=G|||;VT=SNP
8	37873503	rs2319759	T	C	100	PASS	AC=1313;AF=0.262181;AN=5008;NS=2504;DP=16777;EAS_AF=0.2282;AMR_AF=0.2651;AFR_AF=0.4531;EUR_AF=0.0865;SAS_AF=0.2178;AA=C|||;VT=SNP
8	37874088	rs2319758	A	G	100	PASS	AC=583;AF=0.116414;AN=5008;NS=2504;DP=15073;EAS_AF=0.12;AMR_AF=0.1124;AFR_AF=0.1195;EUR_AF=0.0805;SAS_AF=0.1483;AA=G|||;VT=SNP
8	37876195	rs62503903	A	C	100	PASS	AC=3659;AF=0.730631;AN=5008;NS=2504;DP=12226;EAS_AF=0.6538;AMR_AF=0.7882;AFR_AF=0.7564;EUR_AF=0.7555;SAS_AF=0.7086;AA=A|||;VT=SNP
8	37876671	rs28794362	A	G	100	PASS	AC=3161;AF=0.63119;AN=5008;NS=2504;DP=16984;EAS_AF=0.6181;AMR_AF=0.7666;AFR_AF=0.4554;EUR_AF=0.7515;SAS_AF=0.6626;AA=A|||;VT=SNP
8	37877708	rs28650309	A	G	100	PASS	AC=3840;AF=0.766773;AN=5008;NS=2504;DP=19917;EAS_AF=0.6488;AMR_AF=0.7939;AFR_AF=0.882;EUR_AF=0.7604;SAS_AF=0.7198;AA=G|||;VT=SNP
8	37880945	rs2319754	G	A	100	PASS	AC=3180;AF=0.634984;AN=5008;NS=2504;DP=20038;EAS_AF=0.6081;AMR_AF=0.7695;AFR_AF=0.475;EUR_AF=0.7604;SAS_AF=0.6544;AA=G|||;VT=SNP
8	37883392	rs28859683	T	C	100	PASS	AC=3322;AF=0.663339;AN=5008;NS=2504;DP=18775;EAS_AF=0.6091;AMR_AF=0.781;AFR_AF=0.5734;EUR_AF=0.7624;SAS_AF=0.6554;AA=C|||;VT=SNP
8	37883438	rs28813686	T	C	100	PASS	AC=3322;AF=0.663339;AN=5008;NS=2504;DP=20122;EAS_AF=0.6091;AMR_AF=0.781;AFR_AF=0.5734;EUR_AF=0.7624;SAS_AF=0.6554;AA=C|||;VT=SNP
8	37884310	rs28797500	T	C	100	PASS	AC=3321;AF=0.663139;AN=5008;NS=2504;DP=18704;EAS_AF=0.6091;AMR_AF=0.781;AFR_AF=0.5734;EUR_AF=0.7624;SAS_AF=0.6544;AA=G|||;VT=SNP
8	37885145	rs138326942	T	C	100	PASS	AC=635;AF=0.126797;AN=5008;NS=2504;DP=16460;EAS_AF=0.125;AMR_AF=0.1931;AFR_AF=0.0651;EUR_AF=0.167;SAS_AF=0.1237;AA=T|||;VT=SNP
8	37886110	rs9692998	C	T	100	PASS	AC=3227;AF=0.644369;AN=5008;NS=2504;DP=16540;EAS_AF=0.6091;AMR_AF=0.7752;AFR_AF=0.5045;EUR_AF=0.7624;SAS_AF=0.6554;AA=C|||;VT=SNP
8	37886623	rs28617731	C	T	100	PASS	AC=3836;AF=0.765974;AN=5008;NS=2504;DP=18766;EAS_AF=0.6458;AMR_AF=0.7954;AFR_AF=0.8835;EUR_AF=0.7634;SAS_AF=0.7127;AA=T|||;VT=SNP
8	37887422	rs3813521	T	C	100	PASS	AC=3835;AF=0.765775;AN=5008;NS=2504;DP=14515;EAS_AF=0.6458;AMR_AF=0.7954;AFR_AF=0.8835;EUR_AF=0.7634;SAS_AF=0.7117;AA=C|||;VT=SNP
8	37888017	rs3750243	C	G	100	PASS	AC=3833;AF=0.765375;AN=5008;NS=2504;DP=7748;EAS_AF=0.6438;AMR_AF=0.7954;AFR_AF=0.8835;EUR_AF=0.7634;SAS_AF=0.7117;AA=G|||;VT=SNP
8	37891747	rs9644811	G	A	100	PASS	AC=3328;AF=0.664537;AN=5008;NS=2504;DP=17538;EAS_AF=0.6012;AMR_AF=0.7839;AFR_AF=0.5953;EUR_AF=0.7594;SAS_AF=0.6411;AA=G|||;VT=SNP
8	37893517	rs28807105	G	A	100	PASS	AC=3691;AF=0.737021;AN=5008;NS=2504;DP=11826;EAS_AF=0.6429;AMR_AF=0.7911;AFR_AF=0.7912;EUR_AF=0.7594;SAS_AF=0.6994;AA=G|||;VT=SNP
8	37894897	rs28565141	T	C	100	PASS	AC=3804;AF=0.759585;AN=5008;NS=2504;DP=18200;EAS_AF=0.6429;AMR_AF=0.7968;AFR_AF=0.8744;EUR_AF=0.7594;SAS_AF=0.6984;AA=C|||;VT=SNP
8	37896700	rs13256052	A	G	100	PASS	AC=3503;AF=0.699481;AN=5008;NS=2504;DP=15461;EAS_AF=0.6012;AMR_AF=0.7925;AFR_AF=0.7231;EUR_AF=0.7594;SAS_AF=0.6411;AA=g|||;VT=SNP
8	37896871	rs28612322	G	A	100	PASS	AC=3497;AF=0.698283;AN=5008;NS=2504;DP=19169;EAS_AF=0.6002;AMR_AF=0.7911;AFR_AF=0.7209;EUR_AF=0.7594;SAS_AF=0.6401;AA=g|||;VT=SNP
8	37896960	rs28366815	A	G	100	PASS	AC=3325;AF=0.663938;AN=5008;NS=2504;DP=12631;EAS_AF=0.6002;AMR_AF=0.7853;AFR_AF=0.593;EUR_AF=0.7594;SAS_AF=0.6411;AA=a|||;VT=SNP
8	37897855	rs28368989	C	T	100	PASS	AC=3326;AF=0.664137;AN=5008;NS=2504;DP=22631;EAS_AF=0.6002;AMR_AF=0.7853;AFR_AF=0.5938;EUR_AF=0.7594;SAS_AF=0.6411;AA=c|||;VT=SNP
8	37898463	rs28750118	A	G	100	PASS	AC=3499;AF=0.698682;AN=5008;NS=2504;DP=19507;EAS_AF=0.6002;AMR_AF=0.7925;AFR_AF=0.7209;EUR_AF=0.7594;SAS_AF=0.6411;AA=N|||;VT=SNP
8	37899702	rs28377666	A	G	100	PASS	AC=3431;AF=0.685104;AN=5008;NS=2504;DP=19713;EAS_AF=0.6012;AMR_AF=0.7896;AFR_AF=0.6702;EUR_AF=0.7594;SAS_AF=0.6411;AA=A|||;VT=SNP
8	37900509	rs28401310	A	G	100	PASS	AC=3497;AF=0.698283;AN=5008;NS=2504;DP=17899;EAS_AF=0.5992;AMR_AF=0.7925;AFR_AF=0.7201;EUR_AF=0.7594;SAS_AF=0.6411;AA=G|||;VT=SNP
8	37902453	rs6605631	C	T	100	PASS	AC=3318;AF=0.66254;AN=5008;NS=2504;DP=19689;EAS_AF=0.5972;AMR_AF=0.7839;AFR_AF=0.5915;EUR_AF=0.7575;SAS_AF=0.6421;AA=C|||;VT=SNP
8	37905096	rs28540922	A	G	100	PASS	AC=3454;AF=0.689696;AN=5008;NS=2504;DP=18370;EAS_AF=0.5962;AMR_AF=0.7709;AFR_AF=0.7224;EUR_AF=0.7445;SAS_AF=0.6278;AA=G|||;VT=SNP
8	37905460	rs28642263	G	A	100	PASS	AC=3287;AF=0.65635;AN=5008;NS=2504;DP=17095;EAS_AF=0.5962;AMR_AF=0.7622;AFR_AF=0.6014;EUR_AF=0.7435;SAS_AF=0.6278;AA=G|||;VT=SNP
8	37907295	rs28761213	T	A	100	PASS	AC=3420;AF=0.682907;AN=5008;NS=2504;DP=16578;EAS_AF=0.6002;AMR_AF=0.768;AFR_AF=0.6974;EUR_AF=0.7425;SAS_AF=0.6268;AA=T|||;VT=SNP
8	37907660	rs28653369	T	C	100	PASS	AC=3457;AF=0.690296;AN=5008;NS=2504;DP=13793;EAS_AF=0.6002;AMR_AF=0.7695;AFR_AF=0.7239;EUR_AF=0.7435;SAS_AF=0.6268;AA=C|||;VT=SNP
8	37913621	rs28670792	C	T	100	PASS	AC=3526;AF=0.704073;AN=5008;NS=2504;DP=18999;EAS_AF=0.504;AMR_AF=0.7118;AFR_AF=0.702;EUR_AF=0.8012;SAS_AF=0.8078;AA=c|||;VT=SNP
8	37918054	rs13260728	T	C	100	PASS	AC=3707;AF=0.740216;AN=5008;NS=2504;DP=16536;EAS_AF=0.5962;AMR_AF=0.8271;AFR_AF=0.7814;EUR_AF=0.8111;SAS_AF=0.6984;AA=C|||;VT=SNP
8	37921516	rs7826154	A	G	100	PASS	AC=751;AF=0.14996;AN=5008;NS=2504;DP=22315;EAS_AF=0.251;AMR_AF=0.1427;AFR_AF=0.208;EUR_AF=0.0268;SAS_AF=0.0992;AA=G|||;VT=SNP
8	37925680	rs62503906	G	A	100	PASS	AC=749;AF=0.149561;AN=5008;NS=2504;DP=16535;EAS_AF=0.0704;AMR_AF=0.2161;AFR_AF=0.0166;EUR_AF=0.2992;SAS_AF=0.2096;AA=G|||;VT=SNP
8	37932861	rs190617162	A	C	100	PASS	AC=644;AF=0.128594;AN=5008;NS=2504;DP=2533;EAS_AF=0.2183;AMR_AF=0.1311;AFR_AF=0.1558;EUR_AF=0.0268;SAS_AF=0.1022;AA=a|||;VT=SNP
8	37933611	rs2319756	C	T	100	PASS	AC=903;AF=0.180312;AN=5008;NS=2504;DP=9211;EAS_AF=0.1091;AMR_AF=0.3055;AFR_AF=0.0287;EUR_AF=0.3042;SAS_AF=0.2423;AA=C|||;VT=SNP
8	37933834	rs78581625	G	A	100	PASS	AC=420;AF=0.0838658;AN=5008;NS=2504;DP=17469;EAS_AF=0.123;AMR_AF=0.1138;AFR_AF=0.0038;EUR_AF=0.1272;SAS_AF=0.0859;AA=G|||;VT=SNP
8	37935027	rs13282860	T	A	100	PASS	AC=496;AF=0.0990415;AN=5008;NS=2504;DP=10685;EAS_AF=0.0109;AMR_AF=0.0576;AFR_AF=0.2557;EUR_AF=0.0199;SAS_AF=0.089;AA=T|||;VT=SNP
8	37940947	rs75551965	T	G	100	PASS	AC=734;AF=0.146565;AN=5008;NS=2504;DP=20922;EAS_AF=0.25;AMR_AF=0.1455;AFR_AF=0.1876;EUR_AF=0.0268;SAS_AF=0.1084;AA=G|||;VT=SNP
8	37943856	rs75990686	A	G	100	PASS	AC=507;AF=0.101238;AN=5008;NS=2504;DP=23043;EAS_AF=0.25;AMR_AF=0.1153;AFR_AF=0.0265;EUR_AF=0.0258;SAS_AF=0.1166;AA=A|||;VT=SNP
8	37945235	rs74570077	C	T	100	PASS	AC=505;AF=0.100839;AN=5008;NS=2504;DP=18672;EAS_AF=0.249;AMR_AF=0.1153;AFR_AF=0.0265;EUR_AF=0.0258;SAS_AF=0.1155;AA=C|||;VT=SNP
8	37946285	rs75045568	G	A	100	PASS	AC=505;AF=0.100839;AN=5008;NS=2504;DP=17044;EAS_AF=0.249;AMR_AF=0.1153;AFR_AF=0.0265;EUR_AF=0.0258;SAS_AF=0.1155;AA=G|||;VT=SNP
8	37946551	rs28877647	A	G	100	PASS	AC=4393;AF=0.877196;AN=5008;NS=2504;DP=18109;EAS_AF=0.749;AMR_AF=0.8602;AFR_AF=0.9856;EUR_AF=0.828;SAS_AF=0.9254;AA=G|||;VT=SNP
8	37950228	rs79517112	G	T	100	PASS	AC=508;AF=0.101438;AN=5008;NS=2504;DP=17528;EAS_AF=0.249;AMR_AF=0.1167;AFR_AF=0.0265;EUR_AF=0.0258;SAS_AF=0.1176;AA=G|||;VT=SNP
8	37951135	rs4058277	T	C	100	PASS	AC=762;AF=0.152157;AN=5008;NS=2504;DP=22046;EAS_AF=0.249;AMR_AF=0.147;AFR_AF=0.202;EUR_AF=0.0268;SAS_AF=0.1176;AA=C|||;VT=SNP
8	37951245	rs4342263	G	A	100	PASS	AC=762;AF=0.152157;AN=5008;NS=2504;DP=19659;EAS_AF=0.249;AMR_AF=0.147;AFR_AF=0.202;EUR_AF=0.0268;SAS_AF=0.1176;AA=A|||;VT=SNP
8	37952101	rs7846109	A	G	100	PASS	AC=752;AF=0.15016;AN=5008;NS=2504;DP=17089;EAS_AF=0.249;AMR_AF=0.147;AFR_AF=0.1944;EUR_AF=0.0268;SAS_AF=0.1176;AA=G|||;VT=SNP
8	37952532	rs79289886	T	C	100	PASS	AC=762;AF=0.152157;AN=5008;NS=2504;DP=21767;EAS_AF=0.249;AMR_AF=0.147;AFR_AF=0.202;EUR_AF=0.0268;SAS_AF=0.1176;AA=C|||;VT=SNP
8	37953386	rs7837532	A	G	100	PASS	AC=729;AF=0.145567;AN=5008;NS=2504;DP=20558;EAS_AF=0.249;AMR_AF=0.147;AFR_AF=0.177;EUR_AF=0.0268;SAS_AF=0.1176;AA=G|||;VT=SNP
8	37953611	rs59657054	A	G	100	PASS	AC=758;AF=0.151358;AN=5008;NS=2504;DP=20674;EAS_AF=0.249;AMR_AF=0.147;AFR_AF=0.1989;EUR_AF=0.0268;SAS_AF=0.1176;AA=a|||;VT=SNP
8	37955138	rs74617306	G	A	100	PASS	AC=506;AF=0.101038;AN=5008;NS=2504;DP=16370;EAS_AF=0.248;AMR_AF=0.1167;AFR_AF=0.0257;EUR_AF=0.0258;SAS_AF=0.1176;AA=G|||;VT=SNP
8	37959671	rs80303218	C	T	100	PASS	AC=506;AF=0.101038;AN=5008;NS=2504;DP=12603;EAS_AF=0.248;AMR_AF=0.1167;AFR_AF=0.0257;EUR_AF=0.0258;SAS_AF=0.1176;AA=C|||;VT=SNP
8	37960077	rs142008926	G	A	100	PASS	AC=508;AF=0.101438;AN=5008;NS=2504;DP=10958;EAS_AF=0.248;AMR_AF=0.1167;AFR_AF=0.0265;EUR_AF=0.0268;SAS_AF=0.1176;AA=G|||;VT=SNP
8	37960318	rs78010894	A	G	100	PASS	AC=709;AF=0.141573;AN=5008;NS=2504;DP=12596;EAS_AF=0.248;AMR_AF=0.1455;AFR_AF=0.1634;EUR_AF=0.0268;SAS_AF=0.1176;AA=G|||;VT=SNP
8	37961819	rs144074773	C	T	100	PASS	AC=507;AF=0.101238;AN=5008;NS=2504;DP=17356;EAS_AF=0.248;AMR_AF=0.1167;AFR_AF=0.0265;EUR_AF=0.0258;SAS_AF=0.1176;AA=C|||;VT=SNP
8	37961946	rs78927806	G	T	100	PASS	AC=507;AF=0.101238;AN=5008;NS=2504;DP=21935;EAS_AF=0.248;AMR_AF=0.1167;AFR_AF=0.0265;EUR_AF=0.0258;SAS_AF=0.1176;AA=G|||;VT=SNP
8	37962461	rs2073353	G	C	100	PASS	AC=732;AF=0.146166;AN=5008;NS=2504;DP=14550;EAS_AF=0.248;AMR_AF=0.147;AFR_AF=0.18;EUR_AF=0.0268;SAS_AF=0.1176;AA=C|||;VT=SNP
8	37963239	rs2073351	C	T	100	PASS	AC=500;AF=0.0998403;AN=5008;NS=2504;DP=12046;EAS_AF=0.2421;AMR_AF=0.1167;AFR_AF=0.0257;EUR_AF=0.0258;SAS_AF=0.1176;AA=C|||;VT=SNP;EX_TARGET
8	37966211	rs7828140	T	C	100	PASS	AC=4158;AF=0.830272;AN=5008;NS=2504;DP=16620;EAS_AF=0.75;AMR_AF=0.8588;AFR_AF=0.8094;EUR_AF=0.825;SAS_AF=0.9264;AA=C|||;VT=SNP
8	37967674	rs78934323	G	A	100	PASS	AC=755;AF=0.150759;AN=5008;NS=2504;DP=19491;EAS_AF=0.2421;AMR_AF=0.147;AFR_AF=0.202;EUR_AF=0.0268;SAS_AF=0.1176;AA=A|||;VT=SNP
8	37968654	rs3864689	G	A	100	PASS	AC=4392;AF=0.876997;AN=5008;NS=2504;DP=18863;EAS_AF=0.75;AMR_AF=0.8602;AFR_AF=0.9879;EUR_AF=0.825;SAS_AF=0.9233;AA=A|||;VT=SNP
8	37973392	rs2517387	T	G	100	PASS	AC=756;AF=0.150958;AN=5008;NS=2504;DP=21481;EAS_AF=0.2431;AMR_AF=0.147;AFR_AF=0.202;EUR_AF=0.0268;SAS_AF=0.1176;AA=G|||;VT=SNP
8	37975330	rs145293699	C	T	100	PASS	AC=422;AF=0.0842652;AN=5008;NS=2504;DP=19517;EAS_AF=0.123;AMR_AF=0.1081;AFR_AF=0.0038;EUR_AF=0.1223;SAS_AF=0.0971;AA=C|||;VT=SNP
8	37976368	rs2843743	T	C	100	PASS	AC=4258;AF=0.85024;AN=5008;NS=2504;DP=21346;EAS_AF=0.7579;AMR_AF=0.853;AFR_AF=0.8018;EUR_AF=0.9732;SAS_AF=0.8824;AA=T|||;VT=SNP
8	37977732	rs2517388	T	G	100	PASS	AC=1782;AF=0.355831;AN=5008;NS=2504;DP=18612;EAS_AF=0.6458;AMR_AF=0.2911;AFR_AF=0.3132;EUR_AF=0.2087;SAS_AF=0.3119;AA=G|||;VT=SNP
8	37980587	rs2720044	A	C	100	PASS	AC=620;AF=0.123802;AN=5008;NS=2504;DP=13934;EAS_AF=0.251;AMR_AF=0.1398;AFR_AF=0.0144;EUR_AF=0.175;SAS_AF=0.0767;AA=A|||;VT=SNP
8	37981260	rs2517390	A	G	100	PASS	AC=4256;AF=0.84984;AN=5008;NS=2504;DP=21922;EAS_AF=0.7579;AMR_AF=0.8501;AFR_AF=0.8018;EUR_AF=0.9732;SAS_AF=0.8824;AA=A|||;VT=SNP
8	37981347	rs2517391	A	G	100	PASS	AC=4247;AF=0.848043;AN=5008;NS=2504;DP=23457;EAS_AF=0.752;AMR_AF=0.853;AFR_AF=0.798;EUR_AF=0.9732;SAS_AF=0.8824;AA=A|||;VT=SNP
8	37985897	rs2843740	A	G	100	PASS	AC=4247;AF=0.848043;AN=5008;NS=2504;DP=16278;EAS_AF=0.752;AMR_AF=0.853;AFR_AF=0.798;EUR_AF=0.9732;SAS_AF=0.8824;AA=A|||;VT=SNP;EX_TARGET
8	37989305	rs2517396	A	C	100	PASS	AC=4254;AF=0.849441;AN=5008;NS=2504;DP=15930;EAS_AF=0.7579;AMR_AF=0.853;AFR_AF=0.7988;EUR_AF=0.9732;SAS_AF=0.8824;AA=A|||;VT=SNP
8	37993594	rs79985420	A	G	100	PASS	AC=476;AF=0.0950479;AN=5008;NS=2504;DP=16628;EAS_AF=0.0615;AMR_AF=0.1499;AFR_AF=0.0174;EUR_AF=0.2127;SAS_AF=0.0746;AA=A|||;VT=SNP
8	37994304	rs2517398	A	G	100	PASS	AC=1245;AF=0.248602;AN=5008;NS=2504;DP=17112;EAS_AF=0.4048;AMR_AF=0.1571;AFR_AF=0.1952;EUR_AF=0.1899;SAS_AF=0.2853;AA=-|||;VT=SNP
8	37995118	rs142470823	C	T	100	PASS	AC=210;AF=0.0419329;AN=5008;NS=2504;DP=14890;EAS_AF=0.003;AMR_AF=0.0432;AFR_AF=0.0061;EUR_AF=0.0726;SAS_AF=0.0982;AA=C|||;VT=SNP
8	38000267	rs3990403	T	C	100	PASS	AC=2757;AF=0.550519;AN=5008;NS=2504;DP=14851;EAS_AF=0.2996;AMR_AF=0.7104;AFR_AF=0.4425;EUR_AF=0.8012;SAS_AF=0.5838;AA=C|||;VT=SNP
8	38005148	rs2843737	G	A	100	PASS	AC=4254;AF=0.849441;AN=5008;NS=2504;DP=21992;EAS_AF=0.751;AMR_AF=0.853;AFR_AF=0.8041;EUR_AF=0.9732;SAS_AF=0.8824;AA=G|||;VT=SNP
8	38007845	rs2466147	A	G	100	PASS	AC=4270;AF=0.852636;AN=5008;NS=2504;DP=13718;EAS_AF=0.7569;AMR_AF=0.853;AFR_AF=0.8041;EUR_AF=0.9732;SAS_AF=0.8926;AA=A|||;VT=SNP
8	38009179	rs2466146	G	A	100	PASS	AC=4255;AF=0.849641;AN=5008;NS=2504;DP=12888;EAS_AF=0.751;AMR_AF=0.853;AFR_AF=0.8048;EUR_AF=0.9732;SAS_AF=0.8824;AA=G|||;VT=SNP
8	38009275	rs2507706	G	A	100	PASS	AC=4275;AF=0.853634;AN=5008;NS=2504;DP=14845;EAS_AF=0.7569;AMR_AF=0.853;AFR_AF=0.8079;EUR_AF=0.9732;SAS_AF=0.8926;AA=G|||;VT=SNP
8	38009412	rs2843731	G	T	100	PASS	AC=4266;AF=0.851837;AN=5008;NS=2504;DP=9328;EAS_AF=0.752;AMR_AF=0.853;AFR_AF=0.8048;EUR_AF=0.9732;SAS_AF=0.8926;AA=G|||;VT=SNP
8	38009963	rs2507705	G	T	100	PASS	AC=4266;AF=0.851837;AN=5008;NS=2504;DP=17080;EAS_AF=0.752;AMR_AF=0.853;AFR_AF=0.8048;EUR_AF=0.9732;SAS_AF=0.8926;AA=G|||;VT=SNP
8	38013848	rs6474491	T	C	100	PASS	AC=1407;AF=0.28095;AN=5008;NS=2504;DP=19238;EAS_AF=0.3492;AMR_AF=0.2089;AFR_AF=0.2315;EUR_AF=0.2336;SAS_AF=0.3773;AA=T|||;VT=SNP
8	38014429	rs75168396	C	G	100	PASS	AC=1121;AF=0.223842;AN=5008;NS=2504;DP=15785;EAS_AF=0.3472;AMR_AF=0.1787;AFR_AF=0.23;EUR_AF=0.2435;SAS_AF=0.1002;AA=C|||;VT=SNP
8	38018386	rs2843728	C	T	100	PASS	AC=2131;AF=0.425519;AN=5008;NS=2504;DP=14962;EAS_AF=0.6002;AMR_AF=0.3689;AFR_AF=0.4569;EUR_AF=0.3688;SAS_AF=0.3016;AA=T|||;VT=SNP
8	38020325	rs2843727	G	A	100	PASS	AC=1022;AF=0.204073;AN=5008;NS=2504;DP=15748;EAS_AF=0.2778;AMR_AF=0.1671;AFR_AF=0.2337;EUR_AF=0.1133;SAS_AF=0.2076;AA=G|||;VT=SNP
8	38020408	rs55736052	T	C	100	PASS	AC=953;AF=0.190296;AN=5008;NS=2504;DP=15098;EAS_AF=0.3234;AMR_AF=0.1931;AFR_AF=0.0991;EUR_AF=0.2674;SAS_AF=0.0951;AA=T|||;VT=SNP
8	38020414	rs2843726	T	A	100	PASS	AC=1027;AF=0.205072;AN=5008;NS=2504;DP=15352;EAS_AF=0.2778;AMR_AF=0.1671;AFR_AF=0.2375;EUR_AF=0.1133;SAS_AF=0.2076;AA=A|||;VT=SNP
8	38021982	rs76873509	C	T	100	PASS	AC=972;AF=0.194089;AN=5008;NS=2504;DP=16145;EAS_AF=0.3234;AMR_AF=0.1888;AFR_AF=0.1225;EUR_AF=0.2594;SAS_AF=0.0941;AA=C|||;VT=SNP
8	38022927	rs2843746	A	G	100	PASS	AC=1022;AF=0.204073;AN=5008;NS=2504;DP=16675;EAS_AF=0.2778;AMR_AF=0.1671;AFR_AF=0.236;EUR_AF=0.1103;SAS_AF=0.2076;AA=G|||;VT=SNP
8	38024623	rs2843745	A	T	100	PASS	AC=1022;AF=0.204073;AN=5008;NS=2504;DP=20016;EAS_AF=0.2778;AMR_AF=0.1671;AFR_AF=0.236;EUR_AF=0.1103;SAS_AF=0.2076;AA=T|||;VT=SNP
8	38025175	rs2843744	T	C	100	PASS	AC=2158;AF=0.430911;AN=5008;NS=2504;DP=19860;EAS_AF=0.6012;AMR_AF=0.3689;AFR_AF=0.4743;EUR_AF=0.3708;SAS_AF=0.3027;AA=C|||;VT=SNP
8	38025511	rs145151767	G	A	100	PASS	AC=972;AF=0.194089;AN=5008;NS=2504;DP=11877;EAS_AF=0.3244;AMR_AF=0.1873;AFR_AF=0.1233;EUR_AF=0.2594;SAS_AF=0.093;AA=G|||;VT=SNP
8	38025512	rs138824104	C	T	100	PASS	AC=972;AF=0.194089;AN=5008;NS=2504;DP=11693;EAS_AF=0.3244;AMR_AF=0.1873;AFR_AF=0.1233;EUR_AF=0.2594;SAS_AF=0.093;AA=C|||;VT=SNP
8	38025875	rs75301334	G	A	100	PASS	AC=230;AF=0.0459265;AN=5008;NS=2504;DP=10845;EAS_AF=0.0367;AMR_AF=0.1124;AFR_AF=0.0038;EUR_AF=0.0298;SAS_AF=0.0818;AA=G|||;VT=SNP
8	38026972	rs72643084	T	A	100	PASS	AC=394;AF=0.0786741;AN=5008;NS=2504;DP=19782;EAS_AF=0.1121;AMR_AF=0.0274;AFR_AF=0.0053;EUR_AF=0.0974;SAS_AF=0.1605;AA=T|||;VT=SNP
8	38027483	rs3015656	G	C	100	PASS	AC=537;AF=0.107228;AN=5008;NS=2504;DP=18458;EAS_AF=0.1448;AMR_AF=0.1196;AFR_AF=0.0083;EUR_AF=0.1342;SAS_AF=0.1656;AA=G|||;VT=SNP
8	38027519	rs16887236	A	G	100	PASS	AC=1011;AF=0.201877;AN=5008;NS=2504;DP=17948;EAS_AF=0.2778;AMR_AF=0.1643;AFR_AF=0.2269;EUR_AF=0.1133;SAS_AF=0.2076;AA=A|||;VT=SNP
8	38028195	rs7823144	G	A	100	PASS	AC=1118;AF=0.223243;AN=5008;NS=2504;DP=17903;EAS_AF=0.2778;AMR_AF=0.1772;AFR_AF=0.3056;EUR_AF=0.1113;SAS_AF=0.2035;AA=A|||;VT=SNP
8	38029708	rs2843738	G	C	100	PASS	AC=2157;AF=0.430711;AN=5008;NS=2504;DP=16966;EAS_AF=0.6012;AMR_AF=0.3689;AFR_AF=0.4743;EUR_AF=0.3748;SAS_AF=0.2975;AA=a|||;VT=SNP
8	38031345	rs16887244	A	G	100	PASS	AC=977;AF=0.195088;AN=5008;NS=2504;DP=20374;EAS_AF=0.3264;AMR_AF=0.1888;AFR_AF=0.1271;EUR_AF=0.2565;SAS_AF=0.093;AA=A|||;VT=SNP
8	38032158	rs59911155	G	A	100	PASS	AC=1148;AF=0.229233;AN=5008;NS=2504;DP=21653;EAS_AF=0.3234;AMR_AF=0.2046;AFR_AF=0.2481;EUR_AF=0.2594;SAS_AF=0.093;AA=A|||;VT=SNP
8	38033004	rs17435276	A	C	100	PASS	AC=1012;AF=0.202077;AN=5008;NS=2504;DP=18619;EAS_AF=0.3244;AMR_AF=0.1974;AFR_AF=0.1233;EUR_AF=0.2883;SAS_AF=0.0971;AA=A|||;VT=SNP
8	38033989	rs2270376	G	C	100	PASS	AC=1184;AF=0.236422;AN=5008;NS=2504;DP=14191;EAS_AF=0.3204;AMR_AF=0.2695;AFR_AF=0.2451;EUR_AF=0.2584;SAS_AF=0.092;AA=C|||;VT=SNP
8	38034284	rs55962869	T	C	100	PASS	AC=1173;AF=0.234225;AN=5008;NS=2504;DP=13085;EAS_AF=0.3204;AMR_AF=0.2666;AFR_AF=0.2383;EUR_AF=0.2584;SAS_AF=0.092;AA=T|||;VT=SNP
8	38035100	rs3824288	G	A	100	PASS	AC=1008;AF=0.201278;AN=5008;NS=2504;DP=16615;EAS_AF=0.3204;AMR_AF=0.2522;AFR_AF=0.1218;EUR_AF=0.2575;SAS_AF=0.092;AA=G|||;VT=SNP
8	38035959	rs12681876	G	A	100	PASS	AC=1009;AF=0.201478;AN=5008;NS=2504;DP=15752;EAS_AF=0.3204;AMR_AF=0.2536;AFR_AF=0.1218;EUR_AF=0.2575;SAS_AF=0.092;AA=G|||;VT=SNP
8	38036165	rs11783967	A	G	100	PASS	AC=1185;AF=0.236621;AN=5008;NS=2504;DP=20263;EAS_AF=0.3204;AMR_AF=0.268;AFR_AF=0.2466;EUR_AF=0.2584;SAS_AF=0.092;AA=G|||;VT=SNP
8	38037581	rs55928150	A	C	100	PASS	AC=1007;AF=0.201078;AN=5008;NS=2504;DP=19648;EAS_AF=0.3204;AMR_AF=0.2522;AFR_AF=0.121;EUR_AF=0.2575;SAS_AF=0.092;AA=A|||;VT=SNP
8	38037803	rs11774769	G	A	100	PASS	AC=1008;AF=0.201278;AN=5008;NS=2504;DP=16062;EAS_AF=0.3204;AMR_AF=0.2522;AFR_AF=0.1218;EUR_AF=0.2575;SAS_AF=0.092;AA=G|||;VT=SNP
8	38038710	rs7830233	T	C	100	PASS	AC=1184;AF=0.236422;AN=5008;NS=2504;DP=12631;EAS_AF=0.3204;AMR_AF=0.268;AFR_AF=0.2458;EUR_AF=0.2584;SAS_AF=0.092;AA=t|||;VT=SNP
8	38039433	rs11779986	A	G	100	PASS	AC=1160;AF=0.231629;AN=5008;NS=2504;DP=15557;EAS_AF=0.3214;AMR_AF=0.2651;AFR_AF=0.2315;EUR_AF=0.2584;SAS_AF=0.0879;AA=a|||;VT=SNP
8	38039940	rs10108757	C	G	100	PASS	AC=1173;AF=0.234225;AN=5008;NS=2504;DP=16769;EAS_AF=0.3204;AMR_AF=0.2651;AFR_AF=0.239;EUR_AF=0.2584;SAS_AF=0.092;AA=C|||;VT=SNP
8	38040503	rs4537271	A	G	100	PASS	AC=1186;AF=0.236821;AN=5008;NS=2504;DP=12889;EAS_AF=0.3204;AMR_AF=0.268;AFR_AF=0.2474;EUR_AF=0.2584;SAS_AF=0.092;AA=G|||;VT=SNP
8	38042351	rs112791537	A	G	100	PASS	AC=1186;AF=0.236821;AN=5008;NS=2504;DP=16204;EAS_AF=0.3204;AMR_AF=0.268;AFR_AF=0.2474;EUR_AF=0.2584;SAS_AF=0.092;AA=G|||;VT=SNP
8	38043758	rs7828832	T	A	100	PASS	AC=1183;AF=0.236222;AN=5008;NS=2504;DP=18590;EAS_AF=0.3194;AMR_AF=0.268;AFR_AF=0.2458;EUR_AF=0.2584;SAS_AF=0.092;AA=A|||;VT=SNP
8	38045029	rs58780114	G	A	100	PASS	AC=1184;AF=0.236422;AN=5008;NS=2504;DP=16343;EAS_AF=0.3194;AMR_AF=0.268;AFR_AF=0.2466;EUR_AF=0.2584;SAS_AF=0.092;AA=A|||;VT=SNP
8	38046142	rs11785366	C	T	100	PASS	AC=1185;AF=0.236621;AN=5008;NS=2504;DP=10096;EAS_AF=0.3194;AMR_AF=0.268;AFR_AF=0.2474;EUR_AF=0.2584;SAS_AF=0.092;AA=T|||;VT=SNP
8	38046769	rs12682626	A	G	100	PASS	AC=1185;AF=0.236621;AN=5008;NS=2504;DP=17465;EAS_AF=0.3194;AMR_AF=0.268;AFR_AF=0.2474;EUR_AF=0.2584;SAS_AF=0.092;AA=G|||;VT=SNP
8	38047066	rs12674975	T	A	100	PASS	AC=1007;AF=0.201078;AN=5008;NS=2504;DP=18924;EAS_AF=0.3194;AMR_AF=0.2522;AFR_AF=0.1218;EUR_AF=0.2575;SAS_AF=0.092;AA=T|||;VT=SNP
8	38047599	rs74302881	A	G	100	PASS	AC=963;AF=0.192292;AN=5008;NS=2504;DP=15852;EAS_AF=0.3185;AMR_AF=0.2464;AFR_AF=0.0923;EUR_AF=0.2575;SAS_AF=0.092;AA=A|||;VT=SNP
8	38049006	rs58320990	G	A	100	PASS	AC=1007;AF=0.201078;AN=5008;NS=2504;DP=16713;EAS_AF=0.3194;AMR_AF=0.2522;AFR_AF=0.1218;EUR_AF=0.2575;SAS_AF=0.092;AA=-|||;VT=SNP
8	38049136	rs61076607	G	A	100	PASS	AC=1007;AF=0.201078;AN=5008;NS=2504;DP=15010;EAS_AF=0.3194;AMR_AF=0.2522;AFR_AF=0.1218;EUR_AF=0.2575;SAS_AF=0.092;AA=G|||;VT=SNP
8	38049439	rs10112856	G	A	100	PASS	AC=1195;AF=0.238618;AN=5008;NS=2504;DP=18861;EAS_AF=0.3244;AMR_AF=0.268;AFR_AF=0.2511;EUR_AF=0.2584;SAS_AF=0.092;AA=A|||;VT=SNP
8	38049622	rs16887258	A	G	100	PASS	AC=1173;AF=0.234225;AN=5008;NS=2504;DP=20119;EAS_AF=0.3204;AMR_AF=0.2651;AFR_AF=0.239;EUR_AF=0.2584;SAS_AF=0.092;AA=A|||;VT=SNP
8	38050852	rs6982519	G	A	100	PASS	AC=1172;AF=0.234026;AN=5008;NS=2504;DP=10817;EAS_AF=0.3194;AMR_AF=0.2651;AFR_AF=0.239;EUR_AF=0.2584;SAS_AF=0.092;AA=G|||;VT=SNP
8	38051471	rs7815101	G	A	100	PASS	AC=1060;AF=0.211661;AN=5008;NS=2504;DP=18221;EAS_AF=0.3204;AMR_AF=0.255;AFR_AF=0.1596;EUR_AF=0.2575;SAS_AF=0.092;AA=G|||;VT=SNP
8	38052482	rs10958541	G	C	100	PASS	AC=1182;AF=0.236022;AN=5008;NS=2504;DP=12759;EAS_AF=0.3194;AMR_AF=0.268;AFR_AF=0.2458;EUR_AF=0.2575;SAS_AF=0.092;AA=C|||;VT=SNP
8	38054441	rs113407804	A	G	100	PASS	AC=964;AF=0.192492;AN=5008;NS=2504;DP=16244;EAS_AF=0.3194;AMR_AF=0.2464;AFR_AF=0.093;EUR_AF=0.2565;SAS_AF=0.092;AA=a|||;VT=SNP
8	38055186	rs4379415	C	T	100	PASS	AC=1171;AF=0.233826;AN=5008;NS=2504;DP=17732;EAS_AF=0.3194;AMR_AF=0.2651;AFR_AF=0.239;EUR_AF=0.2575;SAS_AF=0.092;AA=C|||;VT=SNP
8	38055762	rs10156283	C	T	100	PASS	AC=1064;AF=0.21246;AN=5008;NS=2504;DP=9560;EAS_AF=0.3224;AMR_AF=0.255;AFR_AF=0.1611;EUR_AF=0.2565;SAS_AF=0.093;AA=c|||;VT=SNP
8	38056571	rs28864534	C	T	100	PASS	AC=1059;AF=0.211462;AN=5008;NS=2504;DP=22713;EAS_AF=0.3194;AMR_AF=0.2536;AFR_AF=0.1596;EUR_AF=0.2575;SAS_AF=0.093;AA=C|||;VT=SNP
8	38056883	rs77162995	T	C	100	PASS	AC=682;AF=0.136182;AN=5008;NS=2504;DP=19719;EAS_AF=0.2946;AMR_AF=0.0865;AFR_AF=0.0053;EUR_AF=0.1133;SAS_AF=0.2086;AA=T|||;VT=SNP
8	38057330	rs7015996	T	C	100	PASS	AC=1183;AF=0.236222;AN=5008;NS=2504;DP=17317;EAS_AF=0.3194;AMR_AF=0.2666;AFR_AF=0.2458;EUR_AF=0.2584;SAS_AF=0.093;AA=C|||;VT=SNP
8	38057612	rs7016434	T	C	100	PASS	AC=1183;AF=0.236222;AN=5008;NS=2504;DP=16048;EAS_AF=0.3194;AMR_AF=0.2666;AFR_AF=0.2458;EUR_AF=0.2584;SAS_AF=0.093;AA=C|||;VT=SNP
8	38058361	rs10216482	T	C	100	PASS	AC=1183;AF=0.236222;AN=5008;NS=2504;DP=17491;EAS_AF=0.3194;AMR_AF=0.2666;AFR_AF=0.2458;EUR_AF=0.2584;SAS_AF=0.093;AA=C|||;VT=SNP
8	38058640	rs55885015	A	G	100	PASS	AC=964;AF=0.192492;AN=5008;NS=2504;DP=17929;EAS_AF=0.3194;AMR_AF=0.245;AFR_AF=0.0923;EUR_AF=0.2575;SAS_AF=0.093;AA=A|||;VT=SNP
8	38060391	rs10099466	T	G	100	PASS	AC=1183;AF=0.236222;AN=5008;NS=2504;DP=19869;EAS_AF=0.3194;AMR_AF=0.2666;AFR_AF=0.2458;EUR_AF=0.2584;SAS_AF=0.093;AA=G|||;VT=SNP
8	38063235	rs7836805	C	A	100	PASS	AC=1173;AF=0.234225;AN=5008;NS=2504;DP=14975;EAS_AF=0.3194;AMR_AF=0.2637;AFR_AF=0.2398;EUR_AF=0.2584;SAS_AF=0.093;AA=C|||;VT=SNP
8	38063246	rs11779210	A	C	100	PASS	AC=1008;AF=0.201278;AN=5008;NS=2504;DP=15004;EAS_AF=0.3194;AMR_AF=0.2507;AFR_AF=0.1218;EUR_AF=0.2575;SAS_AF=0.0941;AA=A|||;VT=SNP
8	38065983	rs11777969	G	A	100	PASS	AC=964;AF=0.192492;AN=5008;NS=2504;DP=13323;EAS_AF=0.3194;AMR_AF=0.245;AFR_AF=0.0923;EUR_AF=0.2575;SAS_AF=0.093;AA=G|||;VT=SNP
8	38068324	rs1043782	C	T	100	PASS	AC=1185;AF=0.236621;AN=5008;NS=2504;DP=18477;EAS_AF=0.3194;AMR_AF=0.2666;AFR_AF=0.2474;EUR_AF=0.2584;SAS_AF=0.093;AA=T|||;VT=SNP
8	38069508	rs60530611	C	T	100	PASS	AC=1185;AF=0.236621;AN=5008;NS=2504;DP=15712;EAS_AF=0.3194;AMR_AF=0.2666;AFR_AF=0.2474;EUR_AF=0.2584;SAS_AF=0.093;AA=T|||;VT=SNP
8	38070128	rs35866749	A	G	100	PASS	AC=470;AF=0.0938498;AN=5008;NS=2504;DP=20806;EAS_AF=0.0883;AMR_AF=0.0994;AFR_AF=0.0507;EUR_AF=0.1412;SAS_AF=0.1053;AA=A|||;VT=SNP
8	38077755	rs7821119	A	G	100	PASS	AC=1011;AF=0.201877;AN=5008;NS=2504;DP=14973;EAS_AF=0.3204;AMR_AF=0.2522;AFR_AF=0.1233;EUR_AF=0.2575;SAS_AF=0.093;AA=A|||;VT=SNP
8	38081302	rs6999796	C	G	100	PASS	AC=1108;AF=0.221246;AN=5008;NS=2504;DP=17270;EAS_AF=0.3204;AMR_AF=0.2608;AFR_AF=0.1906;EUR_AF=0.2594;SAS_AF=0.093;AA=G|||;VT=SNP
8	38086009	rs7834862	A	G	100	PASS	AC=1103;AF=0.220248;AN=5008;NS=2504;DP=17002;EAS_AF=0.3214;AMR_AF=0.255;AFR_AF=0.1906;EUR_AF=0.2575;SAS_AF=0.093;AA=G|||;VT=SNP
8	38095662	rs2306899	C	T	100	PASS	AC=860;AF=0.171725;AN=5008;NS=2504;DP=20303;EAS_AF=0.3194;AMR_AF=0.2392;AFR_AF=0.0227;EUR_AF=0.2545;SAS_AF=0.0879;AA=C|||;VT=SNP;EX_TARGET
8	38096299	rs6992943	A	G	100	PASS	AC=1092;AF=0.218051;AN=5008;NS=2504;DP=17474;EAS_AF=0.3194;AMR_AF=0.2579;AFR_AF=0.1884;EUR_AF=0.2545;SAS_AF=0.0879;AA=G|||;VT=SNP
8	38096587	rs10103315	G	A	100	PASS	AC=1093;AF=0.218251;AN=5008;NS=2504;DP=17507;EAS_AF=0.3204;AMR_AF=0.2579;AFR_AF=0.1884;EUR_AF=0.2545;SAS_AF=0.0879;AA=A|||;VT=SNP
8	38100688	rs56365338	G	A	100	PASS	AC=1089;AF=0.217452;AN=5008;NS=2504;DP=18990;EAS_AF=0.3194;AMR_AF=0.2565;AFR_AF=0.1868;EUR_AF=0.2545;SAS_AF=0.0879;AA=A|||;VT=SNP
8	38101003	rs16887273	A	G	100	PASS	AC=996;AF=0.198882;AN=5008;NS=2504;DP=16217;EAS_AF=0.3194;AMR_AF=0.2478;AFR_AF=0.121;EUR_AF=0.2545;SAS_AF=0.0879;AA=A|||;VT=SNP
8	38101099	rs16887275	T	G	100	PASS	AC=1093;AF=0.218251;AN=5008;NS=2504;DP=17535;EAS_AF=0.3194;AMR_AF=0.2579;AFR_AF=0.1891;EUR_AF=0.2545;SAS_AF=0.0879;AA=G|||;VT=SNP
8	38101159	rs16887277	G	T	100	PASS	AC=953;AF=0.190296;AN=5008;NS=2504;DP=16362;EAS_AF=0.3194;AMR_AF=0.2421;AFR_AF=0.0915;EUR_AF=0.2545;SAS_AF=0.0879;AA=G|||;VT=SNP
8	38101724	rs28867132	T	C	100	PASS	AC=1092;AF=0.218051;AN=5008;NS=2504;DP=20172;EAS_AF=0.3194;AMR_AF=0.2579;AFR_AF=0.1876;EUR_AF=0.2545;SAS_AF=0.089;AA=C|||;VT=SNP
8	38102123	rs56058270	G	A	100	PASS	AC=996;AF=0.198882;AN=5008;NS=2504;DP=16019;EAS_AF=0.3194;AMR_AF=0.2478;AFR_AF=0.121;EUR_AF=0.2545;SAS_AF=0.0879;AA=G|||;VT=SNP
8	38103239	rs7006757	T	A	100	PASS	AC=1093;AF=0.218251;AN=5008;NS=2504;DP=18419;EAS_AF=0.3194;AMR_AF=0.2579;AFR_AF=0.1891;EUR_AF=0.2545;SAS_AF=0.0879;AA=A|||;VT=SNP;EX_TARGET
8	38104081	rs10105555	T	C	100	PASS	AC=1091;AF=0.217851;AN=5008;NS=2504;DP=19927;EAS_AF=0.3194;AMR_AF=0.2579;AFR_AF=0.1876;EUR_AF=0.2545;SAS_AF=0.0879;AA=C|||;VT=SNP
8	38106777	rs10113411	A	C	100	PASS	AC=1090;AF=0.217652;AN=5008;NS=2504;DP=11694;EAS_AF=0.3194;AMR_AF=0.2579;AFR_AF=0.1868;EUR_AF=0.2545;SAS_AF=0.0879;AA=C|||;VT=SNP
8	38107873	rs12056698	C	G	100	PASS	AC=861;AF=0.171925;AN=5008;NS=2504;DP=15545;EAS_AF=0.3194;AMR_AF=0.2392;AFR_AF=0.0234;EUR_AF=0.2545;SAS_AF=0.0879;AA=C|||;VT=SNP
8	38108133	rs10958567	C	G	100	PASS	AC=1083;AF=0.216254;AN=5008;NS=2504;DP=17596;EAS_AF=0.3204;AMR_AF=0.255;AFR_AF=0.1823;EUR_AF=0.2545;SAS_AF=0.0879;AA=C|||;VT=SNP
8	38110215	rs2898674	T	C	100	PASS	AC=999;AF=0.199481;AN=5008;NS=2504;DP=16567;EAS_AF=0.3204;AMR_AF=0.2478;AFR_AF=0.1225;EUR_AF=0.2545;SAS_AF=0.0879;AA=T|||;VT=SNP
8	38114009	rs72644707	T	A	100	PASS	AC=682;AF=0.136182;AN=5008;NS=2504;DP=15056;EAS_AF=0.2946;AMR_AF=0.0865;AFR_AF=0.0053;EUR_AF=0.1143;SAS_AF=0.2076;AA=T|||;VT=SNP
8	38116792	rs9643870	A	G	100	PASS	AC=1077;AF=0.215056;AN=5008;NS=2504;DP=13406;EAS_AF=0.3204;AMR_AF=0.2536;AFR_AF=0.1876;EUR_AF=0.2435;SAS_AF=0.0869;AA=G|||;VT=SNP
8	38120276	rs6981405	C	A	100	PASS	AC=1077;AF=0.215056;AN=5008;NS=2504;DP=18229;EAS_AF=0.3204;AMR_AF=0.2536;AFR_AF=0.1876;EUR_AF=0.2435;SAS_AF=0.0869;AA=A|||;VT=SNP
8	38120721	rs9198	T	C	100	PASS	AC=1139;AF=0.227436;AN=5008;NS=2504;DP=20059;EAS_AF=0.3204;AMR_AF=0.2579;AFR_AF=0.2216;EUR_AF=0.2565;SAS_AF=0.0879;AA=C|||;VT=SNP
8	38123188	rs7007097	C	T	100	PASS	AC=983;AF=0.196286;AN=5008;NS=2504;DP=16203;EAS_AF=0.3204;AMR_AF=0.2435;AFR_AF=0.1218;EUR_AF=0.2435;SAS_AF=0.0869;AA=C|||;VT=SNP
8	38126359	rs1149	G	C	100	PASS	AC=1104;AF=0.220447;AN=5008;NS=2504;DP=16219;EAS_AF=0.3234;AMR_AF=0.2579;AFR_AF=0.1921;EUR_AF=0.2565;SAS_AF=0.089;AA=C|||;VT=SNP
8	38127768	rs3739252	T	C	100	PASS	AC=1133;AF=0.226238;AN=5008;NS=2504;DP=20117;EAS_AF=0.3204;AMR_AF=0.2608;AFR_AF=0.2156;EUR_AF=0.2565;SAS_AF=0.0879;AA=C|||;VT=SNP
8	38129128	rs57984710	T	C	100	PASS	AC=1022;AF=0.204073;AN=5008;NS=2504;DP=19543;EAS_AF=0.3204;AMR_AF=0.2493;AFR_AF=0.1362;EUR_AF=0.2584;SAS_AF=0.0879;AA=T|||;VT=SNP
8	38130025	rs1906672	G	A	100	PASS	AC=1059;AF=0.211462;AN=5008;NS=2504;DP=16814;EAS_AF=0.3373;AMR_AF=0.2522;AFR_AF=0.1573;EUR_AF=0.2445;SAS_AF=0.092;AA=G|||;VT=SNP
8	38130433	rs3824289	C	A	100	PASS	AC=1054;AF=0.210463;AN=5008;NS=2504;DP=20323;EAS_AF=0.3185;AMR_AF=0.2464;AFR_AF=0.1793;EUR_AF=0.2386;SAS_AF=0.0869;AA=A|||;VT=SNP
8	38133612	rs1488934	C	T	100	PASS	AC=1048;AF=0.209265;AN=5008;NS=2504;DP=21365;EAS_AF=0.3085;AMR_AF=0.2507;AFR_AF=0.177;EUR_AF=0.2425;SAS_AF=0.0869;AA=T|||;VT=SNP
8	38133793	rs1488935	G	A	100	PASS	AC=1062;AF=0.212061;AN=5008;NS=2504;DP=22945;EAS_AF=0.3204;AMR_AF=0.2507;AFR_AF=0.1793;EUR_AF=0.2425;SAS_AF=0.0859;AA=G|||;VT=SNP
8	38134780	rs72644720	G	T	100	PASS	AC=980;AF=0.195687;AN=5008;NS=2504;DP=17717;EAS_AF=0.3194;AMR_AF=0.2421;AFR_AF=0.1218;EUR_AF=0.2425;SAS_AF=0.0869;AA=G|||;VT=SNP
8	38134877	rs10100090	C	A	100	PASS	AC=1031;AF=0.205871;AN=5008;NS=2504;DP=18929;EAS_AF=0.3194;AMR_AF=0.2464;AFR_AF=0.1581;EUR_AF=0.2425;SAS_AF=0.0869;AA=C|||;VT=SNP
8	38135074	rs111737759	C	T	100	PASS	AC=34;AF=0.00678914;AN=5008;NS=2504;DP=16142;EAS_AF=0.003;AMR_AF=0.0072;AFR_AF=0.0008;EUR_AF=0.0229;SAS_AF=0.002;AA=C|||;VT=SNP
8	38135075	rs6989666	G	A	100	PASS	AC=399;AF=0.0796725;AN=5008;NS=2504;DP=16084;EAS_AF=0.0387;AMR_AF=0.0821;AFR_AF=0.0151;EUR_AF=0.1074;SAS_AF=0.1789;AA=G|||;VT=SNP
8	38135412	rs7845911	T	C	100	PASS	AC=1030;AF=0.205671;AN=5008;NS=2504;DP=14843;EAS_AF=0.3194;AMR_AF=0.2392;AFR_AF=0.1785;EUR_AF=0.2286;SAS_AF=0.0777;AA=C|||;VT=SNP
8	38137530	rs12674515	A	G	100	PASS	AC=996;AF=0.198882;AN=5008;NS=2504;DP=19916;EAS_AF=0.3214;AMR_AF=0.2478;AFR_AF=0.1188;EUR_AF=0.2555;SAS_AF=0.0879;AA=A|||;VT=SNP
8	38141379	rs6984464	G	A	100	PASS	AC=959;AF=0.191494;AN=5008;NS=2504;DP=20088;EAS_AF=0.3204;AMR_AF=0.2421;AFR_AF=0.0946;EUR_AF=0.2555;SAS_AF=0.0879;AA=G|||;VT=SNP
8	38142215	rs7845284	T	C	100	PASS	AC=1053;AF=0.210264;AN=5008;NS=2504;DP=18823;EAS_AF=0.3204;AMR_AF=0.2522;AFR_AF=0.1604;EUR_AF=0.2555;SAS_AF=0.0879;AA=T|||;VT=SNP
8	38142459	rs62503952	G	A	100	PASS	AC=429;AF=0.0856629;AN=5008;NS=2504;DP=17180;EAS_AF=0.0823;AMR_AF=0.1009;AFR_AF=0.0083;EUR_AF=0.1421;SAS_AF=0.1247;AA=G|||;VT=SNP
8	38142735	rs7823681	T	C	100	PASS	AC=1083;AF=0.216254;AN=5008;NS=2504;DP=17261;EAS_AF=0.3204;AMR_AF=0.2565;AFR_AF=0.1808;EUR_AF=0.2555;SAS_AF=0.0879;AA=C|||;VT=SNP
8	38143357	rs10100894	T	C	100	PASS	AC=1083;AF=0.216254;AN=5008;NS=2504;DP=20317;EAS_AF=0.3204;AMR_AF=0.2565;AFR_AF=0.1808;EUR_AF=0.2555;SAS_AF=0.0879;AA=C|||;VT=SNP
8	38143540	rs10109023	G	T	100	PASS	AC=1083;AF=0.216254;AN=5008;NS=2504;DP=20410;EAS_AF=0.3204;AMR_AF=0.2565;AFR_AF=0.1808;EUR_AF=0.2555;SAS_AF=0.0879;AA=T|||;VT=SNP
8	38143572	rs10101145	T	G	100	PASS	AC=1083;AF=0.216254;AN=5008;NS=2504;DP=21423;EAS_AF=0.3204;AMR_AF=0.2565;AFR_AF=0.1808;EUR_AF=0.2555;SAS_AF=0.0879;AA=G|||;VT=SNP
8	38143845	rs77083684	A	G	100	PASS	AC=81;AF=0.0161741;AN=5008;NS=2504;DP=20026;EAS_AF=0.0278;AMR_AF=0.0173;AFR_AF=0.0053;EUR_AF=0.0219;SAS_AF=0.0123;AA=A|||;VT=SNP
8	38147840	rs7837189	C	T	100	PASS	AC=1051;AF=0.209864;AN=5008;NS=2504;DP=20625;EAS_AF=0.3194;AMR_AF=0.2478;AFR_AF=0.1725;EUR_AF=0.2425;SAS_AF=0.0869;AA=C|||;VT=SNP
8	38149404	rs10958606	C	T	100	PASS	AC=1060;AF=0.211661;AN=5008;NS=2504;DP=15646;EAS_AF=0.3194;AMR_AF=0.2507;AFR_AF=0.1778;EUR_AF=0.2425;SAS_AF=0.0869;AA=T|||;VT=SNP
8	38152444	rs12386976	A	G	100	PASS	AC=1081;AF=0.215855;AN=5008;NS=2504;DP=11089;EAS_AF=0.3204;AMR_AF=0.255;AFR_AF=0.18;EUR_AF=0.2555;SAS_AF=0.0879;AA=G|||;VT=SNP
8	38152592	rs12386951	C	G	100	PASS	AC=1062;AF=0.212061;AN=5008;NS=2504;DP=9883;EAS_AF=0.3194;AMR_AF=0.2507;AFR_AF=0.1785;EUR_AF=0.2435;SAS_AF=0.0869;AA=G|||;VT=SNP
8	38153571	rs55703821	A	T	100	PASS	AC=981;AF=0.195887;AN=5008;NS=2504;DP=21605;EAS_AF=0.3194;AMR_AF=0.2435;AFR_AF=0.1218;EUR_AF=0.2425;SAS_AF=0.0869;AA=A|||;VT=SNP
8	38155167	rs28439472	G	A	100	PASS	AC=1086;AF=0.216853;AN=5008;NS=2504;DP=16463;EAS_AF=0.3194;AMR_AF=0.255;AFR_AF=0.1846;EUR_AF=0.2555;SAS_AF=0.0879;AA=A|||;VT=SNP
8	38155738	rs62503953	G	A	100	PASS	AC=537;AF=0.107228;AN=5008;NS=2504;DP=18121;EAS_AF=0.0863;AMR_AF=0.0908;AFR_AF=0.1089;EUR_AF=0.1213;SAS_AF=0.1237;AA=G|||;VT=SNP
8	38160043	rs11985168	C	T	100	PASS	AC=1058;AF=0.211262;AN=5008;NS=2504;DP=18522;EAS_AF=0.3175;AMR_AF=0.2507;AFR_AF=0.1778;EUR_AF=0.2425;SAS_AF=0.0869;AA=T|||;VT=SNP
8	38161469	rs10102341	T	C	100	PASS	AC=1081;AF=0.215855;AN=5008;NS=2504;DP=18101;EAS_AF=0.3194;AMR_AF=0.2565;AFR_AF=0.18;EUR_AF=0.2555;SAS_AF=0.0879;AA=C|||;VT=SNP
8	38163303	rs2171616	T	A	100	PASS	AC=1082;AF=0.216054;AN=5008;NS=2504;DP=14049;EAS_AF=0.3194;AMR_AF=0.2565;AFR_AF=0.18;EUR_AF=0.2565;SAS_AF=0.0879;AA=A|||;VT=SNP
8	38164287	rs1599918	G	A	100	PASS	AC=1061;AF=0.211861;AN=5008;NS=2504;DP=16609;EAS_AF=0.3194;AMR_AF=0.2522;AFR_AF=0.1778;EUR_AF=0.2425;SAS_AF=0.0869;AA=A|||;VT=SNP
8	38165072	rs12056642	A	G	100	PASS	AC=1061;AF=0.211861;AN=5008;NS=2504;DP=20189;EAS_AF=0.3194;AMR_AF=0.2522;AFR_AF=0.1778;EUR_AF=0.2425;SAS_AF=0.0869;AA=G|||;VT=SNP
8	38166401	rs16887324	G	T	100	PASS	AC=1060;AF=0.211661;AN=5008;NS=2504;DP=22055;EAS_AF=0.3194;AMR_AF=0.2507;AFR_AF=0.1778;EUR_AF=0.2425;SAS_AF=0.0869;AA=T|||;VT=SNP
8	38167649	rs7841617	G	A	100	PASS	AC=1060;AF=0.211661;AN=5008;NS=2504;DP=17663;EAS_AF=0.3194;AMR_AF=0.2507;AFR_AF=0.1778;EUR_AF=0.2425;SAS_AF=0.0869;AA=A|||;VT=SNP
8	38168699	rs2956728	C	T	100	PASS	AC=677;AF=0.135184;AN=5008;NS=2504;DP=15879;EAS_AF=0.2917;AMR_AF=0.0865;AFR_AF=0.0053;EUR_AF=0.1113;SAS_AF=0.2086;AA=C|||;VT=SNP
8	38173375	rs16887325	G	C	100	PASS	AC=1083;AF=0.216254;AN=5008;NS=2504;DP=17902;EAS_AF=0.3194;AMR_AF=0.255;AFR_AF=0.1808;EUR_AF=0.2565;SAS_AF=0.089;AA=C|||;VT=SNP;EX_TARGET
8	38176187	rs2280847	T	G	100	PASS	AC=1080;AF=0.215655;AN=5008;NS=2504;DP=19533;EAS_AF=0.3194;AMR_AF=0.255;AFR_AF=0.18;EUR_AF=0.2555;SAS_AF=0.0879;AA=G|||;VT=SNP
8	38178767	rs2234555	C	A	100	PASS	AC=1063;AF=0.21226;AN=5008;NS=2504;DP=19147;EAS_AF=0.3194;AMR_AF=0.2507;AFR_AF=0.18;EUR_AF=0.2425;SAS_AF=0.0869;AA=A|||;VT=SNP
8	38178918	rs74302890	C	T	100	PASS	AC=516;AF=0.103035;AN=5008;NS=2504;DP=17346;EAS_AF=0.1369;AMR_AF=0.1037;AFR_AF=0.0113;EUR_AF=0.1362;SAS_AF=0.1575;AA=C|||;VT=SNP
8	38180561	rs56300324	T	G	100	PASS	AC=864;AF=0.172524;AN=5008;NS=2504;DP=19511;EAS_AF=0.3194;AMR_AF=0.2378;AFR_AF=0.0257;EUR_AF=0.2555;SAS_AF=0.0879;AA=T|||;VT=SNP
8	38183595	rs59978327	G	A	100	PASS	AC=978;AF=0.195288;AN=5008;NS=2504;DP=18341;EAS_AF=0.3194;AMR_AF=0.2406;AFR_AF=0.121;EUR_AF=0.2425;SAS_AF=0.0869;AA=G|||;VT=SNP
8	38188013	rs2234549	A	G	100	PASS	AC=1069;AF=0.213458;AN=5008;NS=2504;DP=18395;EAS_AF=0.3194;AMR_AF=0.2522;AFR_AF=0.1732;EUR_AF=0.2555;SAS_AF=0.0879;AA=A|||;VT=SNP
8	38190769	rs2956731	T	G	100	PASS	AC=409;AF=0.0816693;AN=5008;NS=2504;DP=16767;EAS_AF=0.1091;AMR_AF=0.0288;AFR_AF=0.0061;EUR_AF=0.0954;SAS_AF=0.1789;AA=T|||;VT=SNP
8	38190934	rs55634742	T	C	100	PASS	AC=938;AF=0.1873;AN=5008;NS=2504;DP=16516;EAS_AF=0.3194;AMR_AF=0.2363;AFR_AF=0.0923;EUR_AF=0.2435;SAS_AF=0.0869;AA=T|||;VT=SNP
8	38191375	rs11786625	G	A	100	PASS	AC=966;AF=0.192891;AN=5008;NS=2504;DP=14698;EAS_AF=0.3065;AMR_AF=0.2421;AFR_AF=0.1218;EUR_AF=0.2425;SAS_AF=0.0859;AA=-|||;VT=SNP
8	38192044	rs12114353	A	G	100	PASS	AC=1081;AF=0.215855;AN=5008;NS=2504;DP=14074;EAS_AF=0.3194;AMR_AF=0.255;AFR_AF=0.18;EUR_AF=0.2555;SAS_AF=0.089;AA=G|||;VT=SNP
8	38193518	rs10101168	C	T	100	PASS	AC=1050;AF=0.209665;AN=5008;NS=2504;DP=20166;EAS_AF=0.3194;AMR_AF=0.2478;AFR_AF=0.1717;EUR_AF=0.2425;SAS_AF=0.0869;AA=C|||;VT=SNP
8	38194561	rs11989357	C	G	100	PASS	AC=1078;AF=0.215256;AN=5008;NS=2504;DP=11146;EAS_AF=0.3194;AMR_AF=0.2536;AFR_AF=0.18;EUR_AF=0.2545;SAS_AF=0.0879;AA=G|||;VT=SNP
8	38198203	rs72630604	A	C	100	PASS	AC=1054;AF=0.210463;AN=5008;NS=2504;DP=20132;EAS_AF=0.3194;AMR_AF=0.2522;AFR_AF=0.1619;EUR_AF=0.2555;SAS_AF=0.0879;AA=A|||;VT=SNP
8	38198789	rs28674538	A	G	100	PASS	AC=1080;AF=0.215655;AN=5008;NS=2504;DP=19093;EAS_AF=0.3194;AMR_AF=0.255;AFR_AF=0.18;EUR_AF=0.2555;SAS_AF=0.0879;AA=G|||;VT=SNP
8	38200221	rs28460372	T	G	100	PASS	AC=1081;AF=0.215855;AN=5008;NS=2504;DP=13747;EAS_AF=0.3194;AMR_AF=0.2565;AFR_AF=0.18;EUR_AF=0.2555;SAS_AF=0.0879;AA=G|||;VT=SNP
8	38200639	rs72630608	G	A	100	PASS	AC=390;AF=0.0778754;AN=5008;NS=2504;DP=13910;EAS_AF=0.0407;AMR_AF=0.0764;AFR_AF=0.003;EUR_AF=0.1113;SAS_AF=0.184;AA=G|||;VT=SNP
8	38201232	rs72630609	C	T	100	PASS	AC=937;AF=0.187101;AN=5008;NS=2504;DP=20311;EAS_AF=0.3194;AMR_AF=0.2363;AFR_AF=0.0923;EUR_AF=0.2425;SAS_AF=0.0869;AA=C|||;VT=SNP
8	38203423	rs12677788	G	A	100	PASS	AC=1053;AF=0.210264;AN=5008;NS=2504;DP=16639;EAS_AF=0.3194;AMR_AF=0.2507;AFR_AF=0.1619;EUR_AF=0.2555;SAS_AF=0.0879;AA=G|||;VT=SNP
8	38205881	rs72630610	C	A	100	PASS	AC=390;AF=0.0778754;AN=5008;NS=2504;DP=19033;EAS_AF=0.0407;AMR_AF=0.0764;AFR_AF=0.003;EUR_AF=0.1113;SAS_AF=0.184;AA=C|||;VT=SNP
8	38206242	rs11785041	C	T	100	PASS	AC=980;AF=0.195687;AN=5008;NS=2504;DP=18231;EAS_AF=0.3194;AMR_AF=0.2421;AFR_AF=0.1218;EUR_AF=0.2425;SAS_AF=0.0869;AA=C|||;VT=SNP
8	38207630	rs112357054	T	A	100	PASS	AC=401;AF=0.0800719;AN=5008;NS=2504;DP=21994;EAS_AF=0.0417;AMR_AF=0.0764;AFR_AF=0.003;EUR_AF=0.1113;SAS_AF=0.1943;AA=T|||;VT=SNP
8	38207690	rs28634296	A	G	100	PASS	AC=1069;AF=0.213458;AN=5008;NS=2504;DP=22121;EAS_AF=0.3194;AMR_AF=0.2522;AFR_AF=0.1732;EUR_AF=0.2555;SAS_AF=0.0879;AA=A|||;VT=SNP
8	38209129	rs10156310	A	T	100	PASS	AC=1049;AF=0.209465;AN=5008;NS=2504;DP=12147;EAS_AF=0.3194;AMR_AF=0.2478;AFR_AF=0.171;EUR_AF=0.2425;SAS_AF=0.0869;AA=A|||;VT=SNP
8	38210275	rs10448063	G	A	100	PASS	AC=1069;AF=0.213458;AN=5008;NS=2504;DP=18013;EAS_AF=0.3194;AMR_AF=0.2522;AFR_AF=0.1732;EUR_AF=0.2555;SAS_AF=0.0879;AA=G|||;VT=SNP
8	38212413	rs11774214	T	G	100	PASS	AC=1078;AF=0.215256;AN=5008;NS=2504;DP=18181;EAS_AF=0.3194;AMR_AF=0.255;AFR_AF=0.1785;EUR_AF=0.2555;SAS_AF=0.0879;AA=G|||;VT=SNP
8	38212611	rs58279725	T	C	100	PASS	AC=998;AF=0.199281;AN=5008;NS=2504;DP=19857;EAS_AF=0.3194;AMR_AF=0.2464;AFR_AF=0.1218;EUR_AF=0.2565;SAS_AF=0.0879;AA=T|||;VT=SNP
8	38213583	rs72630614	A	G	100	PASS	AC=1070;AF=0.213658;AN=5008;NS=2504;DP=16711;EAS_AF=0.3194;AMR_AF=0.2522;AFR_AF=0.174;EUR_AF=0.2555;SAS_AF=0.0879;AA=A|||;VT=SNP
8	38213739	rs1488936	A	T	100	PASS	AC=959;AF=0.191494;AN=5008;NS=2504;DP=19448;EAS_AF=0.3194;AMR_AF=0.2406;AFR_AF=0.0961;EUR_AF=0.2555;SAS_AF=0.0879;AA=A|||;VT=SNP
8	38214506	rs6474268	A	G	100	PASS	AC=1080;AF=0.215655;AN=5008;NS=2504;DP=12465;EAS_AF=0.3194;AMR_AF=0.255;AFR_AF=0.18;EUR_AF=0.2555;SAS_AF=0.0879;AA=G|||;VT=SNP
8	38217612	rs1975132	C	G	100	PASS	AC=1069;AF=0.213458;AN=5008;NS=2504;DP=16661;EAS_AF=0.3194;AMR_AF=0.2522;AFR_AF=0.1732;EUR_AF=0.2555;SAS_AF=0.0879;AA=C|||;VT=SNP
8	38217741	rs2130033	T	C	100	PASS	AC=1081;AF=0.215855;AN=5008;NS=2504;DP=17831;EAS_AF=0.3194;AMR_AF=0.255;AFR_AF=0.18;EUR_AF=0.2555;SAS_AF=0.089;AA=C|||;VT=SNP
8	38221468	rs11777811	T	G	100	PASS	AC=1060;AF=0.211661;AN=5008;NS=2504;DP=18053;EAS_AF=0.3194;AMR_AF=0.2507;AFR_AF=0.1778;EUR_AF=0.2425;SAS_AF=0.0869;AA=G|||;VT=SNP
8	38223697	rs16887340	C	T	100	PASS	AC=1033;AF=0.20627;AN=5008;NS=2504;DP=15520;EAS_AF=0.3185;AMR_AF=0.2478;AFR_AF=0.1596;EUR_AF=0.2425;SAS_AF=0.0869;AA=C|||;VT=SNP
8	38225171	rs60464825	G	A	100	PASS	AC=957;AF=0.191094;AN=5008;NS=2504;DP=14896;EAS_AF=0.2937;AMR_AF=0.1081;AFR_AF=0.1747;EUR_AF=0.1302;SAS_AF=0.229;AA=G|||;VT=SNP
8	38225349	rs7821392	T	C	100	PASS	AC=1060;AF=0.211661;AN=5008;NS=2504;DP=16838;EAS_AF=0.3185;AMR_AF=0.2522;AFR_AF=0.1778;EUR_AF=0.2425;SAS_AF=0.0869;AA=C|||;VT=SNP
8	38226277	rs16887343	A	G	100	PASS	AC=1069;AF=0.213458;AN=5008;NS=2504;DP=19998;EAS_AF=0.3185;AMR_AF=0.2536;AFR_AF=0.1732;EUR_AF=0.2555;SAS_AF=0.0879;AA=A|||;VT=SNP
8	38227564	rs12677360	G	A	100	PASS	AC=980;AF=0.195687;AN=5008;NS=2504;DP=16521;EAS_AF=0.3185;AMR_AF=0.2435;AFR_AF=0.1218;EUR_AF=0.2425;SAS_AF=0.0869;AA=G|||;VT=SNP
8	38231314	rs72630617	A	T	100	PASS	AC=1081;AF=0.215855;AN=5008;NS=2504;DP=14002;EAS_AF=0.3194;AMR_AF=0.2565;AFR_AF=0.18;EUR_AF=0.2555;SAS_AF=0.0879;AA=T|||;VT=SNP
8	38231874	rs2932005	C	T	100	PASS	AC=2329;AF=0.465056;AN=5008;NS=2504;DP=16504;EAS_AF=0.6131;AMR_AF=0.3833;AFR_AF=0.5703;EUR_AF=0.3877;SAS_AF=0.3078;AA=T|||;VT=SNP
8	38232738	rs10107763	G	T	100	PASS	AC=1080;AF=0.215655;AN=5008;NS=2504;DP=13692;EAS_AF=0.3194;AMR_AF=0.255;AFR_AF=0.18;EUR_AF=0.2555;SAS_AF=0.0879;AA=T|||;VT=SNP
8	38234509	rs72630620	C	T	100	PASS	AC=1061;AF=0.211861;AN=5008;NS=2504;DP=17211;EAS_AF=0.3194;AMR_AF=0.2522;AFR_AF=0.1778;EUR_AF=0.2425;SAS_AF=0.0869;AA=T|||;VT=SNP
8	38234750	rs144269447	T	C	100	PASS	AC=150;AF=0.0299521;AN=5008;NS=2504;DP=16755;EAS_AF=0.002;AMR_AF=0.0994;AFR_AF=0.0023;EUR_AF=0.0527;SAS_AF=0.0235;AA=T|||;VT=SNP
8	38235387	rs10099378	C	T	100	PASS	AC=1061;AF=0.211861;AN=5008;NS=2504;DP=15977;EAS_AF=0.3194;AMR_AF=0.2522;AFR_AF=0.1778;EUR_AF=0.2425;SAS_AF=0.0869;AA=T|||;VT=SNP
8	38236594	rs12681196	C	G	100	PASS	AC=1060;AF=0.211661;AN=5008;NS=2504;DP=16887;EAS_AF=0.3194;AMR_AF=0.2507;AFR_AF=0.1778;EUR_AF=0.2425;SAS_AF=0.0869;AA=G|||;VT=SNP
8	38236890	rs10095753	G	A	100	PASS	AC=1060;AF=0.211661;AN=5008;NS=2504;DP=16274;EAS_AF=0.3194;AMR_AF=0.2507;AFR_AF=0.1778;EUR_AF=0.2425;SAS_AF=0.0869;AA=A|||;VT=SNP
8	38239877	rs2978080	C	T	100	PASS	AC=677;AF=0.135184;AN=5008;NS=2504;DP=9865;EAS_AF=0.2937;AMR_AF=0.085;AFR_AF=0.0053;EUR_AF=0.1113;SAS_AF=0.2076;AA=C|||;VT=SNP
8	38240008	rs12678205	A	G	100	PASS	AC=1099;AF=0.219449;AN=5008;NS=2504;DP=11554;EAS_AF=0.3194;AMR_AF=0.2565;AFR_AF=0.1929;EUR_AF=0.2565;SAS_AF=0.0879;AA=G|||;VT=SNP
8	38240392	rs72630624	C	T	100	PASS	AC=1061;AF=0.211861;AN=5008;NS=2504;DP=11637;EAS_AF=0.3194;AMR_AF=0.2507;AFR_AF=0.1785;EUR_AF=0.2425;SAS_AF=0.0869;AA=T|||;VT=SNP
8	38240498	rs60558877	G	A	100	PASS	AC=944;AF=0.188498;AN=5008;NS=2504;DP=9516;EAS_AF=0.3194;AMR_AF=0.2363;AFR_AF=0.0976;EUR_AF=0.2425;SAS_AF=0.0869;AA=g|||;VT=SNP
8	38242712	rs35422477	A	G	100	PASS	AC=690;AF=0.13778;AN=5008;NS=2504;DP=18078;EAS_AF=0.0933;AMR_AF=0.2738;AFR_AF=0.0098;EUR_AF=0.1909;SAS_AF=0.2055;AA=A|||;VT=SNP
8	38243128	rs55796824	A	G	100	PASS	AC=1056;AF=0.210863;AN=5008;NS=2504;DP=13570;EAS_AF=0.3204;AMR_AF=0.2507;AFR_AF=0.1634;EUR_AF=0.2555;SAS_AF=0.0879;AA=A|||;VT=SNP
8	38243227	rs56322953	T	A	100	PASS	AC=989;AF=0.197484;AN=5008;NS=2504;DP=16139;EAS_AF=0.3194;AMR_AF=0.2421;AFR_AF=0.118;EUR_AF=0.2555;SAS_AF=0.0879;AA=T|||;VT=SNP
8	38243865	rs6996860	T	G	100	PASS	AC=1084;AF=0.216454;AN=5008;NS=2504;DP=17051;EAS_AF=0.3204;AMR_AF=0.255;AFR_AF=0.1808;EUR_AF=0.2555;SAS_AF=0.09;AA=G|||;VT=SNP
8	38246762	rs7012844	T	C	100	PASS	AC=996;AF=0.198882;AN=5008;NS=2504;DP=14575;EAS_AF=0.3204;AMR_AF=0.245;AFR_AF=0.1241;EUR_AF=0.2515;SAS_AF=0.0879;AA=T|||;VT=SNP
8	38248306	rs112537273	T	C	100	PASS	AC=975;AF=0.194688;AN=5008;NS=2504;DP=10032;EAS_AF=0.3204;AMR_AF=0.2406;AFR_AF=0.1218;EUR_AF=0.2376;SAS_AF=0.0869;AA=-|||;VT=SNP
8	38249201	rs12677998	G	A	100	PASS	AC=333;AF=0.0664936;AN=5008;NS=2504;DP=17756;EAS_AF=0.0883;AMR_AF=0.0836;AFR_AF=0.0045;EUR_AF=0.1292;SAS_AF=0.0511;AA=G|||;VT=SNP
8	38249461	rs59176647	T	C	100	PASS	AC=1059;AF=0.211462;AN=5008;NS=2504;DP=17428;EAS_AF=0.3204;AMR_AF=0.2522;AFR_AF=0.1687;EUR_AF=0.2505;SAS_AF=0.0879;AA=C|||;VT=SNP
8	38249795	rs12681483	T	C	100	PASS	AC=1048;AF=0.209265;AN=5008;NS=2504;DP=16663;EAS_AF=0.3204;AMR_AF=0.2493;AFR_AF=0.1619;EUR_AF=0.2505;SAS_AF=0.0879;AA=T|||;VT=SNP
8	38249835	rs12681501	T	C	100	PASS	AC=1076;AF=0.214856;AN=5008;NS=2504;DP=17760;EAS_AF=0.3204;AMR_AF=0.2536;AFR_AF=0.1808;EUR_AF=0.2505;SAS_AF=0.0879;AA=C|||;VT=SNP
8	38252070	rs11998709	T	C	100	PASS	AC=1077;AF=0.215056;AN=5008;NS=2504;DP=16648;EAS_AF=0.3214;AMR_AF=0.2536;AFR_AF=0.1808;EUR_AF=0.2505;SAS_AF=0.0879;AA=C|||;VT=SNP
8	38253674	rs75463093	T	A	100	PASS	AC=185;AF=0.0369409;AN=5008;NS=2504;DP=13456;EAS_AF=0.002;AMR_AF=0.0375;AFR_AF=0.0121;EUR_AF=0.0586;SAS_AF=0.0838;AA=T|||;VT=SNP
8	38257506	rs7816998	G	A	100	PASS	AC=970;AF=0.19369;AN=5008;NS=2504;DP=16727;EAS_AF=0.3194;AMR_AF=0.2435;AFR_AF=0.1172;EUR_AF=0.2376;SAS_AF=0.0869;AA=G|||;VT=SNP
8	38258154	rs10958670	G	A	100	PASS	AC=1052;AF=0.210064;AN=5008;NS=2504;DP=18760;EAS_AF=0.3175;AMR_AF=0.2493;AFR_AF=0.1778;EUR_AF=0.2376;SAS_AF=0.0869;AA=A|||;VT=SNP
8	38259035	rs2016875	C	A	100	PASS	AC=985;AF=0.196685;AN=5008;NS=2504;DP=23723;EAS_AF=0.3175;AMR_AF=0.245;AFR_AF=0.1188;EUR_AF=0.2505;SAS_AF=0.0879;AA=C|||;VT=SNP
8	38259481	rs11986274	T	C	100	PASS	AC=1127;AF=0.22504;AN=5008;NS=2504;DP=20142;EAS_AF=0.3512;AMR_AF=0.2824;AFR_AF=0.18;EUR_AF=0.2505;SAS_AF=0.089;AA=C|||;VT=SNP
8	38260433	rs59498392	C	G	100	PASS	AC=973;AF=0.194289;AN=5008;NS=2504;DP=22620;EAS_AF=0.3185;AMR_AF=0.245;AFR_AF=0.1195;EUR_AF=0.2376;SAS_AF=0.0869;AA=G|||;VT=SNP
8	38260440	rs28681082	C	T	100	PASS	AC=1053;AF=0.210264;AN=5008;NS=2504;DP=22310;EAS_AF=0.3185;AMR_AF=0.2493;AFR_AF=0.1778;EUR_AF=0.2376;SAS_AF=0.0869;AA=T|||;VT=SNP
8	38260815	rs13248631	T	C	100	PASS	AC=2341;AF=0.467452;AN=5008;NS=2504;DP=21249;EAS_AF=0.3879;AMR_AF=0.5058;AFR_AF=0.3328;EUR_AF=0.4881;SAS_AF=0.683;AA=T|||;VT=SNP
8	38262233	rs7001340	T	C	100	PASS	AC=1030;AF=0.205671;AN=5008;NS=2504;DP=18984;EAS_AF=0.3492;AMR_AF=0.2723;AFR_AF=0.1233;EUR_AF=0.2376;SAS_AF=0.089;AA=C|||;VT=SNP
8	38263163	rs77712782	A	G	100	PASS	AC=355;AF=0.0708866;AN=5008;NS=2504;DP=19546;EAS_AF=0.1369;AMR_AF=0.0317;AFR_AF=0.0197;EUR_AF=0.0298;SAS_AF=0.1421;AA=A|||;VT=SNP
8	38264113	rs12677006	C	G	100	PASS	AC=1046;AF=0.208866;AN=5008;NS=2504;DP=18397;EAS_AF=0.3512;AMR_AF=0.2767;AFR_AF=0.1218;EUR_AF=0.2505;SAS_AF=0.089;AA=C|||;VT=SNP
8	38269514	rs13317	T	C	100	PASS	AC=1127;AF=0.22504;AN=5008;NS=2504;DP=21669;EAS_AF=0.3512;AMR_AF=0.281;AFR_AF=0.1808;EUR_AF=0.2505;SAS_AF=0.089;AA=C|||;VT=SNP
8	38272542	rs4647905	C	G	100	PASS	AC=993;AF=0.198283;AN=5008;NS=2504;DP=18920;EAS_AF=0.3175;AMR_AF=0.2435;AFR_AF=0.1362;EUR_AF=0.2376;SAS_AF=0.0869;AA=c|||;VT=SNP
8	38272582	rs4647903	C	A	100	PASS	AC=965;AF=0.192692;AN=5008;NS=2504;DP=19674;EAS_AF=0.3175;AMR_AF=0.2406;AFR_AF=0.1165;EUR_AF=0.2376;SAS_AF=0.0869;AA=C|||;VT=SNP
8	38272814	rs2956726	T	C	100	PASS	AC=680;AF=0.135783;AN=5008;NS=2504;DP=18185;EAS_AF=0.2937;AMR_AF=0.0865;AFR_AF=0.0053;EUR_AF=0.1123;SAS_AF=0.2086;AA=T|||;VT=SNP
8	38272952	rs10958682	T	C	100	PASS	AC=1052;AF=0.210064;AN=5008;NS=2504;DP=14268;EAS_AF=0.3175;AMR_AF=0.2493;AFR_AF=0.1778;EUR_AF=0.2376;SAS_AF=0.0869;AA=C|||;VT=SNP
8	38274193	rs10958683	C	G	100	PASS	AC=1096;AF=0.21885;AN=5008;NS=2504;DP=13351;EAS_AF=0.3442;AMR_AF=0.2767;AFR_AF=0.1785;EUR_AF=0.2386;SAS_AF=0.0828;AA=G|||;VT=SNP
8	38281658	rs3925	G	A	100	PASS	AC=939;AF=0.1875;AN=5008;NS=2504;DP=23368;EAS_AF=0.3224;AMR_AF=0.2464;AFR_AF=0.0855;EUR_AF=0.2575;SAS_AF=0.0726;AA=G|||;VT=SNP
8	38282294	rs2280846	C	T	100	PASS	AC=678;AF=0.135383;AN=5008;NS=2504;DP=18850;EAS_AF=0.2857;AMR_AF=0.0908;AFR_AF=0.0053;EUR_AF=0.1133;SAS_AF=0.2106;AA=C|||;VT=SNP
8	38283208	rs3779921	C	A	100	PASS	AC=931;AF=0.185903;AN=5008;NS=2504;DP=20472;EAS_AF=0.3194;AMR_AF=0.245;AFR_AF=0.0923;EUR_AF=0.2445;SAS_AF=0.0726;AA=C|||;VT=SNP
8	38284011	rs2293971	C	T	100	PASS	AC=920;AF=0.183706;AN=5008;NS=2504;DP=22440;EAS_AF=0.3194;AMR_AF=0.245;AFR_AF=0.084;EUR_AF=0.2445;SAS_AF=0.0726;AA=C|||;VT=SNP
8	38284581	rs6984358	C	T	100	PASS	AC=921;AF=0.183906;AN=5008;NS=2504;DP=12888;EAS_AF=0.3204;AMR_AF=0.245;AFR_AF=0.084;EUR_AF=0.2445;SAS_AF=0.0726;AA=C|||;VT=SNP
8	38286225	rs2288696	G	A	100	PASS	AC=679;AF=0.135583;AN=5008;NS=2504;DP=21160;EAS_AF=0.0962;AMR_AF=0.2594;AFR_AF=0.0091;EUR_AF=0.1928;SAS_AF=0.2004;AA=G|||;VT=SNP
8	38286811	rs2304000	C	G	100	PASS	AC=983;AF=0.196286;AN=5008;NS=2504;DP=17636;EAS_AF=0.3185;AMR_AF=0.2579;AFR_AF=0.1248;EUR_AF=0.2455;SAS_AF=0.0726;AA=G|||;VT=SNP;EX_TARGET
8	38287555	rs4647907	C	T	100	PASS	AC=929;AF=0.185503;AN=5008;NS=2504;DP=15727;EAS_AF=0.3155;AMR_AF=0.2536;AFR_AF=0.0885;EUR_AF=0.2455;SAS_AF=0.0726;AA=T|||;VT=SNP
8	38288566	rs7005874	C	G	100	PASS	AC=865;AF=0.172724;AN=5008;NS=2504;DP=21023;EAS_AF=0.3155;AMR_AF=0.2493;AFR_AF=0.031;EUR_AF=0.2594;SAS_AF=0.0736;AA=C|||;VT=SNP
8	38292147	rs10101096	A	C	100	PASS	AC=958;AF=0.191294;AN=5008;NS=2504;DP=20583;EAS_AF=0.3452;AMR_AF=0.2824;AFR_AF=0.0711;EUR_AF=0.2455;SAS_AF=0.0746;AA=A|||;VT=SNP
8	38292266	rs2956724	C	A	100	PASS	AC=668;AF=0.133387;AN=5008;NS=2504;DP=19701;EAS_AF=0.2827;AMR_AF=0.0908;AFR_AF=0.0053;EUR_AF=0.1093;SAS_AF=0.2076;AA=C|||;VT=SNP
8	38292466	rs17175814	A	T	100	PASS	AC=928;AF=0.185304;AN=5008;NS=2504;DP=20464;EAS_AF=0.3442;AMR_AF=0.2781;AFR_AF=0.0514;EUR_AF=0.2455;SAS_AF=0.0746;AA=A|||;VT=SNP
8	38292894	rs2978076	G	A	100	PASS	AC=392;AF=0.0782748;AN=5008;NS=2504;DP=21092;EAS_AF=0.1052;AMR_AF=0.0274;AFR_AF=0.0053;EUR_AF=0.0924;SAS_AF=0.1708;AA=G|||;VT=SNP
8	38293463	rs2411256	G	A	100	PASS	AC=973;AF=0.194289;AN=5008;NS=2504;DP=22897;EAS_AF=0.3353;AMR_AF=0.255;AFR_AF=0.0915;EUR_AF=0.2584;SAS_AF=0.0787;AA=A|||;VT=SNP
8	38293477	rs2411257	T	C	100	PASS	AC=963;AF=0.192292;AN=5008;NS=2504;DP=22820;EAS_AF=0.3651;AMR_AF=0.2867;AFR_AF=0.0431;EUR_AF=0.2584;SAS_AF=0.0808;AA=T|||;VT=SNP
8	38295542	rs2978073	G	A	100	PASS	AC=696;AF=0.138978;AN=5008;NS=2504;DP=20763;EAS_AF=0.2837;AMR_AF=0.0922;AFR_AF=0.0068;EUR_AF=0.1272;SAS_AF=0.2137;AA=G|||;VT=SNP
8	38295743	rs16887378	T	C	100	PASS	AC=929;AF=0.185503;AN=5008;NS=2504;DP=19925;EAS_AF=0.3532;AMR_AF=0.2781;AFR_AF=0.034;EUR_AF=0.2594;SAS_AF=0.0757;AA=T|||;VT=SNP
8	38295928	rs9657190	A	G	100	PASS	AC=1033;AF=0.20627;AN=5008;NS=2504;DP=16793;EAS_AF=0.3532;AMR_AF=0.2824;AFR_AF=0.1112;EUR_AF=0.2584;SAS_AF=0.0757;AA=G|||;VT=SNP
8	38298647	rs11777067	C	T	100	PASS	AC=845;AF=0.16873;AN=5008;NS=2504;DP=14518;EAS_AF=0.3204;AMR_AF=0.245;AFR_AF=0.028;EUR_AF=0.2406;SAS_AF=0.0746;AA=C|||;VT=SNP
8	38299419	rs6983315	G	A	100	PASS	AC=2274;AF=0.454073;AN=5008;NS=2504;DP=21935;EAS_AF=0.6032;AMR_AF=0.4654;AFR_AF=0.4281;EUR_AF=0.4771;SAS_AF=0.3037;AA=G|||;VT=SNP
8	38299624	rs60527016	T	C	100	PASS	AC=849;AF=0.169529;AN=5008;NS=2504;DP=17973;EAS_AF=0.3204;AMR_AF=0.2464;AFR_AF=0.028;EUR_AF=0.2425;SAS_AF=0.0757;AA=T|||;VT=SNP
8	38299715	rs6987534	G	C	100	PASS	AC=2278;AF=0.454872;AN=5008;NS=2504;DP=16932;EAS_AF=0.6062;AMR_AF=0.4654;AFR_AF=0.4281;EUR_AF=0.4771;SAS_AF=0.3047;AA=G|||;VT=SNP
8	38300730	rs6474353	T	A	100	PASS	AC=2335;AF=0.466254;AN=5008;NS=2504;DP=18551;EAS_AF=0.6032;AMR_AF=0.4683;AFR_AF=0.4713;EUR_AF=0.4781;SAS_AF=0.3047;AA=A|||;VT=SNP
8	38301082	rs7814363	T	C	100	PASS	AC=1160;AF=0.231629;AN=5008;NS=2504;DP=13554;EAS_AF=0.2837;AMR_AF=0.2046;AFR_AF=0.2057;EUR_AF=0.2346;SAS_AF=0.229;AA=T|||;VT=SNP
8	38302965	rs6474354	C	T	100	PASS	AC=1113;AF=0.222244;AN=5008;NS=2504;DP=19257;EAS_AF=0.1597;AMR_AF=0.2075;AFR_AF=0.2844;EUR_AF=0.2207;SAS_AF=0.2147;AA=T|||;VT=SNP
8	38303979	rs11784905	T	A	100	PASS	AC=1015;AF=0.202676;AN=5008;NS=2504;DP=14444;EAS_AF=0.1607;AMR_AF=0.2032;AFR_AF=0.2042;EUR_AF=0.2207;SAS_AF=0.2249;AA=T|||;VT=SNP
8	38305195	rs12549631	T	C	100	PASS	AC=1119;AF=0.223442;AN=5008;NS=2504;DP=16306;EAS_AF=0.1607;AMR_AF=0.2061;AFR_AF=0.2829;EUR_AF=0.2187;SAS_AF=0.2249;AA=C|||;VT=SNP
8	38305294	rs59778175	C	T	100	PASS	AC=1119;AF=0.223442;AN=5008;NS=2504;DP=16924;EAS_AF=0.1607;AMR_AF=0.2061;AFR_AF=0.2829;EUR_AF=0.2187;SAS_AF=0.2249;AA=T|||;VT=SNP
8	38306927	rs10105686	C	G	100	PASS	AC=1141;AF=0.227835;AN=5008;NS=2504;DP=20273;EAS_AF=0.1607;AMR_AF=0.2118;AFR_AF=0.2905;EUR_AF=0.2197;SAS_AF=0.2321;AA=G|||;VT=SNP
8	38308167	rs17580578	T	C	100	PASS	AC=211;AF=0.0421326;AN=5008;NS=2504;DP=18496;EAS_AF=0.0159;AMR_AF=0.0317;AFR_AF=0.0053;EUR_AF=0.0915;SAS_AF=0.0757;AA=T|||;VT=SNP
8	38310910	rs10958700	T	G	100	PASS	AC=880;AF=0.175719;AN=5008;NS=2504;DP=21259;EAS_AF=0.3244;AMR_AF=0.2536;AFR_AF=0.0318;EUR_AF=0.2604;SAS_AF=0.0746;AA=t|||;VT=SNP
8	38311001	rs4733930	C	T	100	PASS	AC=1859;AF=0.371206;AN=5008;NS=2504;DP=20815;EAS_AF=0.3284;AMR_AF=0.3934;AFR_AF=0.2912;EUR_AF=0.3917;SAS_AF=0.4867;AA=c|||;VT=SNP
8	38315401	rs3758103	T	C	100	PASS	AC=355;AF=0.0708866;AN=5008;NS=2504;DP=20445;EAS_AF=0.0218;AMR_AF=0.1009;AFR_AF=0.0083;EUR_AF=0.1412;SAS_AF=0.1125;AA=T|||;VT=SNP
8	38316849	rs3758102	C	T	100	PASS	AC=993;AF=0.198283;AN=5008;NS=2504;DP=17350;EAS_AF=0.3889;AMR_AF=0.245;AFR_AF=0.0219;EUR_AF=0.2863;SAS_AF=0.1166;AA=C|||;VT=SNP
8	38317398	rs7012413	T	C	100	PASS	AC=2886;AF=0.576278;AN=5008;NS=2504;DP=20634;EAS_AF=0.6577;AMR_AF=0.647;AFR_AF=0.3321;EUR_AF=0.7127;SAS_AF=0.6319;AA=T|||;VT=SNP
8	38317409	rs7388222	T	C	100	PASS	AC=551;AF=0.110024;AN=5008;NS=2504;DP=20435;EAS_AF=0.0883;AMR_AF=0.2248;AFR_AF=0.0862;EUR_AF=0.0765;SAS_AF=0.1176;AA=T|||;VT=SNP
8	38318167	rs13254512	T	C	100	PASS	AC=611;AF=0.122005;AN=5008;NS=2504;DP=19282;EAS_AF=0.0466;AMR_AF=0.1643;AFR_AF=0.1967;EUR_AF=0.0775;SAS_AF=0.1145;AA=T|||;VT=SNP
8	38318337	rs13275043	G	C	100	PASS	AC=2035;AF=0.40635;AN=5008;NS=2504;DP=19369;EAS_AF=0.4782;AMR_AF=0.5922;AFR_AF=0.3003;EUR_AF=0.4911;SAS_AF=0.2566;AA=C|||;VT=SNP
8	38319349	rs4733946	G	T	100	PASS	AC=557;AF=0.111222;AN=5008;NS=2504;DP=17945;EAS_AF=0.0893;AMR_AF=0.2262;AFR_AF=0.0832;EUR_AF=0.0805;SAS_AF=0.1217;AA=T|||;VT=SNP
8	38319729	rs12114071	A	G	100	PASS	AC=558;AF=0.111422;AN=5008;NS=2504;DP=17134;EAS_AF=0.0893;AMR_AF=0.2277;AFR_AF=0.0825;EUR_AF=0.0805;SAS_AF=0.1227;AA=A|||;VT=SNP
8	38321607	rs7815496	C	T	100	PASS	AC=1702;AF=0.339856;AN=5008;NS=2504;DP=17228;EAS_AF=0.3611;AMR_AF=0.2565;AFR_AF=0.2352;EUR_AF=0.3817;SAS_AF=0.4755;AA=C|||;VT=SNP
8	38322346	rs6996321	A	G	100	PASS	AC=3269;AF=0.652756;AN=5008;NS=2504;DP=19094;EAS_AF=0.6012;AMR_AF=0.6153;AFR_AF=0.6127;EUR_AF=0.5855;SAS_AF=0.8558;AA=G|||;VT=SNP
8	38322620	rs72630656	G	A	100	PASS	AC=516;AF=0.103035;AN=5008;NS=2504;DP=19081;EAS_AF=0.0863;AMR_AF=0.219;AFR_AF=0.0764;EUR_AF=0.0805;SAS_AF=0.0971;AA=G|||;VT=SNP
8	38323765	rs62505473	C	G	100	PASS	AC=1742;AF=0.347843;AN=5008;NS=2504;DP=11244;EAS_AF=0.3601;AMR_AF=0.2579;AFR_AF=0.233;EUR_AF=0.3877;SAS_AF=0.5133;AA=C|||;VT=SNP
8	38324281	rs17182134	C	A	100	PASS	AC=571;AF=0.114018;AN=5008;NS=2504;DP=12967;EAS_AF=0.0863;AMR_AF=0.2262;AFR_AF=0.1256;EUR_AF=0.0686;SAS_AF=0.0941;AA=C|||;VT=SNP
8	38324341	rs17182127	G	A	100	PASS	AC=912;AF=0.182109;AN=5008;NS=2504;DP=12403;EAS_AF=0.1538;AMR_AF=0.1282;AFR_AF=0.2292;EUR_AF=0.1243;SAS_AF=0.2454;AA=G|||;VT=SNP
8	38324616	rs6994556	G	A	100	PASS	AC=2150;AF=0.429313;AN=5008;NS=2504;DP=15341;EAS_AF=0.5526;AMR_AF=0.4813;AFR_AF=0.2678;EUR_AF=0.5239;SAS_AF=0.3865;AA=g|||;VT=SNP
8	38325131	rs17175708	G	A	100	PASS	AC=1237;AF=0.247005;AN=5008;NS=2504;DP=10737;EAS_AF=0.3998;AMR_AF=0.3545;AFR_AF=0.031;EUR_AF=0.4066;SAS_AF=0.1411;AA=G|||;VT=SNP
8	38325411	rs4647906	G	A	100	PASS	AC=1707;AF=0.340855;AN=5008;NS=2504;DP=5949;EAS_AF=0.3611;AMR_AF=0.255;AFR_AF=0.2118;EUR_AF=0.3807;SAS_AF=0.5143;AA=G|||;VT=SNP
8	38326046	rs3213849	G	A	100	PASS	AC=1706;AF=0.340655;AN=5008;NS=2504;DP=10353;EAS_AF=0.3611;AMR_AF=0.255;AFR_AF=0.211;EUR_AF=0.3807;SAS_AF=0.5143;AA=G|||;VT=SNP
8	38326404	rs930828	T	C	100	PASS	AC=1756;AF=0.350639;AN=5008;NS=2504;DP=15689;EAS_AF=0.3611;AMR_AF=0.2579;AFR_AF=0.2345;EUR_AF=0.3946;SAS_AF=0.5174;AA=T|||;VT=SNP
8	38327015	rs17182023	C	T	100	PASS	AC=1235;AF=0.246605;AN=5008;NS=2504;DP=17982;EAS_AF=0.3978;AMR_AF=0.3559;AFR_AF=0.031;EUR_AF=0.4056;SAS_AF=0.1411;AA=C|||;VT=SNP
8	38327287	rs7825208	A	G	100	PASS	AC=938;AF=0.1873;AN=5008;NS=2504;DP=17494;EAS_AF=0.1558;AMR_AF=0.1282;AFR_AF=0.2474;EUR_AF=0.1243;SAS_AF=0.2454;AA=A|||;VT=SNP
8	38327308	rs17175624	G	T	100	PASS	AC=1708;AF=0.341054;AN=5008;NS=2504;DP=16591;EAS_AF=0.3611;AMR_AF=0.2507;AFR_AF=0.2148;EUR_AF=0.3807;SAS_AF=0.5143;AA=T|||;VT=SNP
8	38327485	rs7829871	T	C	100	PASS	AC=938;AF=0.1873;AN=5008;NS=2504;DP=15606;EAS_AF=0.1558;AMR_AF=0.1282;AFR_AF=0.2474;EUR_AF=0.1243;SAS_AF=0.2454;AA=T|||;VT=SNP
8	38327556	rs17182009	G	A	100	PASS	AC=1238;AF=0.247204;AN=5008;NS=2504;DP=14918;EAS_AF=0.3978;AMR_AF=0.3573;AFR_AF=0.031;EUR_AF=0.4076;SAS_AF=0.1411;AA=G|||;VT=SNP
8	38327630	rs17182002	C	A	100	PASS	AC=1733;AF=0.346046;AN=5008;NS=2504;DP=15350;EAS_AF=0.3611;AMR_AF=0.2522;AFR_AF=0.233;EUR_AF=0.3807;SAS_AF=0.5143;AA=C|||;VT=SNP
8	38328302	rs10958704	A	G	100	PASS	AC=1735;AF=0.346446;AN=5008;NS=2504;DP=19825;EAS_AF=0.3611;AMR_AF=0.2522;AFR_AF=0.233;EUR_AF=0.3827;SAS_AF=0.5143;AA=A|||;VT=SNP
8	38328442	rs1902171	A	G	100	PASS	AC=697;AF=0.139177;AN=5008;NS=2504;DP=18430;EAS_AF=0.1558;AMR_AF=0.1167;AFR_AF=0.0711;EUR_AF=0.1243;SAS_AF=0.2454;AA=A|||;VT=SNP
8	38328902	rs4082204	G	A	100	PASS	AC=1655;AF=0.330471;AN=5008;NS=2504;DP=15778;EAS_AF=0.3611;AMR_AF=0.2507;AFR_AF=0.1747;EUR_AF=0.3807;SAS_AF=0.5143;AA=G|||;VT=SNP
8	38328946	rs57613118	T	C	100	PASS	AC=1231;AF=0.245807;AN=5008;NS=2504;DP=15976;EAS_AF=0.3978;AMR_AF=0.3573;AFR_AF=0.0257;EUR_AF=0.4076;SAS_AF=0.1411;AA=T|||;VT=SNP
8	38329189	rs12114449	A	G	100	PASS	AC=516;AF=0.103035;AN=5008;NS=2504;DP=21262;EAS_AF=0.0863;AMR_AF=0.2205;AFR_AF=0.0764;EUR_AF=0.0795;SAS_AF=0.0971;AA=A|||;VT=SNP
8	38329650	rs36061954	C	T	100	PASS	AC=1692;AF=0.337859;AN=5008;NS=2504;DP=20243;EAS_AF=0.3611;AMR_AF=0.2392;AFR_AF=0.2163;EUR_AF=0.3807;SAS_AF=0.5041;AA=T|||;VT=SNP
8	38329855	rs34873882	C	T	100	PASS	AC=518;AF=0.103435;AN=5008;NS=2504;DP=18197;EAS_AF=0.0873;AMR_AF=0.232;AFR_AF=0.0651;EUR_AF=0.0775;SAS_AF=0.1074;AA=C|||;VT=SNP
8	38329943	rs12677355	C	T	100	PASS	AC=1251;AF=0.2498;AN=5008;NS=2504;DP=18204;EAS_AF=0.3968;AMR_AF=0.3573;AFR_AF=0.0401;EUR_AF=0.4085;SAS_AF=0.1421;AA=A|||;VT=SNP
8	38332095	rs7829058	G	C	100	PASS	AC=933;AF=0.186302;AN=5008;NS=2504;DP=18226;EAS_AF=0.1518;AMR_AF=0.1311;AFR_AF=0.233;EUR_AF=0.1312;SAS_AF=0.2546;AA=G|||;VT=SNP
8	38332249	rs881299	T	C	100	PASS	AC=1804;AF=0.360224;AN=5008;NS=2504;DP=17954;EAS_AF=0.3929;AMR_AF=0.255;AFR_AF=0.2534;EUR_AF=0.3976;SAS_AF=0.5072;AA=T|||;VT=SNP
8	38332298	rs881300	A	C	100	PASS	AC=953;AF=0.190296;AN=5008;NS=2504;DP=18037;EAS_AF=0.1508;AMR_AF=0.1311;AFR_AF=0.2489;EUR_AF=0.1312;SAS_AF=0.2546;AA=A|||;VT=SNP
8	38332318	rs881301	T	C	100	PASS	AC=1799;AF=0.359225;AN=5008;NS=2504;DP=17383;EAS_AF=0.3879;AMR_AF=0.255;AFR_AF=0.2534;EUR_AF=0.3976;SAS_AF=0.5072;AA=T|||;VT=SNP
8	38332554	rs2003265	C	T	100	PASS	AC=1220;AF=0.24361;AN=5008;NS=2504;DP=13082;EAS_AF=0.377;AMR_AF=0.366;AFR_AF=0.0287;EUR_AF=0.4046;SAS_AF=0.1442;AA=C|||;VT=SNP
8	38332909	rs6990295	C	T	100	PASS	AC=1002;AF=0.20008;AN=5008;NS=2504;DP=12727;EAS_AF=0.1508;AMR_AF=0.134;AFR_AF=0.2844;EUR_AF=0.1312;SAS_AF=0.2546;AA=C|||;VT=SNP
8	38333062	rs2468964	T	G	100	PASS	AC=3252;AF=0.649361;AN=5008;NS=2504;DP=11382;EAS_AF=0.6141;AMR_AF=0.7579;AFR_AF=0.7481;EUR_AF=0.6173;SAS_AF=0.5082;AA=G|||;VT=SNP
8	38333156	rs876472	G	A	100	PASS	AC=1222;AF=0.24401;AN=5008;NS=2504;DP=13793;EAS_AF=0.377;AMR_AF=0.366;AFR_AF=0.0295;EUR_AF=0.4056;SAS_AF=0.1442;AA=G|||;VT=SNP
8	38333273	rs876471	C	A	100	PASS	AC=1217;AF=0.243011;AN=5008;NS=2504;DP=20968;EAS_AF=0.374;AMR_AF=0.366;AFR_AF=0.0287;EUR_AF=0.4056;SAS_AF=0.1431;AA=C|||;VT=SNP
8	38334028	rs10093754	C	T	100	PASS	AC=975;AF=0.194688;AN=5008;NS=2504;DP=17926;EAS_AF=0.1508;AMR_AF=0.1297;AFR_AF=0.2663;EUR_AF=0.1312;SAS_AF=0.2546;AA=C|||;VT=SNP
8	38334038	rs10093843	C	T	100	PASS	AC=972;AF=0.194089;AN=5008;NS=2504;DP=17993;EAS_AF=0.1508;AMR_AF=0.1297;AFR_AF=0.2655;EUR_AF=0.1312;SAS_AF=0.2526;AA=C|||;VT=SNP
8	38335082	rs7001431	C	T	100	PASS	AC=998;AF=0.199281;AN=5008;NS=2504;DP=14433;EAS_AF=0.1508;AMR_AF=0.1311;AFR_AF=0.2829;EUR_AF=0.1312;SAS_AF=0.2546;AA=C|||;VT=SNP
8	38337264	rs4739558	A	G	100	PASS	AC=3204;AF=0.639776;AN=5008;NS=2504;DP=21534;EAS_AF=0.6151;AMR_AF=0.755;AFR_AF=0.7133;EUR_AF=0.6183;SAS_AF=0.5061;AA=G|||;VT=SNP
8	38337707	rs4739560	T	A	100	PASS	AC=528;AF=0.105431;AN=5008;NS=2504;DP=15302;EAS_AF=0.0863;AMR_AF=0.232;AFR_AF=0.0772;EUR_AF=0.0726;SAS_AF=0.1074;AA=T|||;VT=SNP
8	38338013	rs4739561	C	T	100	PASS	AC=489;AF=0.0976438;AN=5008;NS=2504;DP=21249;EAS_AF=0.0863;AMR_AF=0.2147;AFR_AF=0.0772;EUR_AF=0.0586;SAS_AF=0.0941;AA=C|||;VT=SNP
8	38340154	rs66504003	G	C	100	PASS	AC=1731;AF=0.345647;AN=5008;NS=2504;DP=18863;EAS_AF=0.4593;AMR_AF=0.5922;AFR_AF=0.0976;EUR_AF=0.4801;SAS_AF=0.2505;AA=G|||;VT=SNP
8	38340701	rs71517716	C	T	100	PASS	AC=121;AF=0.0241613;AN=5008;NS=2504;DP=16020;EAS_AF=0.0585;AMR_AF=0.0043;AFR_AF=0.0015;EUR_AF=0.0199;SAS_AF=0.0378;AA=C|||;VT=SNP
8	38341616	rs13279569	G	A	100	PASS	AC=488;AF=0.0974441;AN=5008;NS=2504;DP=20891;EAS_AF=0.0863;AMR_AF=0.2133;AFR_AF=0.0764;EUR_AF=0.0606;SAS_AF=0.093;AA=G|||;VT=SNP
8	38342727	rs11777965	G	A	100	PASS	AC=1212;AF=0.242013;AN=5008;NS=2504;DP=15615;EAS_AF=0.376;AMR_AF=0.3646;AFR_AF=0.0257;EUR_AF=0.4046;SAS_AF=0.1421;AA=G|||;VT=SNP
8	38343012	rs328301	T	C	100	PASS	AC=3301;AF=0.659145;AN=5008;NS=2504;DP=15018;EAS_AF=0.6329;AMR_AF=0.7752;AFR_AF=0.7239;EUR_AF=0.6451;SAS_AF=0.5307;AA=C|||;VT=SNP
8	38343310	rs12679830	A	T	100	PASS	AC=1212;AF=0.242013;AN=5008;NS=2504;DP=18186;EAS_AF=0.379;AMR_AF=0.366;AFR_AF=0.0219;EUR_AF=0.4076;SAS_AF=0.1401;AA=A|||;VT=SNP
8	38344499	rs328300	T	G	100	PASS	AC=1755;AF=0.350439;AN=5008;NS=2504;DP=19188;EAS_AF=0.3958;AMR_AF=0.4395;AFR_AF=0.2806;EUR_AF=0.503;SAS_AF=0.1779;AA=T|||;VT=SNP
8	38345421	rs34544368	G	A	100	PASS	AC=1338;AF=0.267173;AN=5008;NS=2504;DP=20829;EAS_AF=0.4692;AMR_AF=0.3818;AFR_AF=0.0363;EUR_AF=0.4135;SAS_AF=0.1391;AA=G|||;VT=SNP
8	38348571	rs7386705	G	C	100	PASS	AC=1948;AF=0.388978;AN=5008;NS=2504;DP=18172;EAS_AF=0.2778;AMR_AF=0.4625;AFR_AF=0.3638;EUR_AF=0.3757;SAS_AF=0.499;AA=G|||;VT=SNP
8	38349354	rs35699533	C	T	100	PASS	AC=1344;AF=0.268371;AN=5008;NS=2504;DP=11178;EAS_AF=0.4712;AMR_AF=0.379;AFR_AF=0.0386;EUR_AF=0.4135;SAS_AF=0.1421;AA=C|||;VT=SNP
8	38349723	rs58535363	C	G	100	PASS	AC=2421;AF=0.483427;AN=5008;NS=2504;DP=16943;EAS_AF=0.2788;AMR_AF=0.5072;AFR_AF=0.6309;EUR_AF=0.4245;SAS_AF=0.5389;AA=G|||;VT=SNP
8	38350292	rs35305468	C	A	100	PASS	AC=1349;AF=0.269369;AN=5008;NS=2504;DP=22067;EAS_AF=0.4712;AMR_AF=0.3833;AFR_AF=0.0386;EUR_AF=0.4165;SAS_AF=0.1411;AA=C|||;VT=SNP
8	38350315	rs7830964	G	T	100	PASS	AC=2388;AF=0.476837;AN=5008;NS=2504;DP=22344;EAS_AF=0.2798;AMR_AF=0.5;AFR_AF=0.6301;EUR_AF=0.4036;SAS_AF=0.5317;AA=T|||;VT=SNP
8	38351107	rs34336050	T	A	100	PASS	AC=1684;AF=0.336262;AN=5008;NS=2504;DP=18974;EAS_AF=0.2321;AMR_AF=0.4323;AFR_AF=0.2262;EUR_AF=0.3787;SAS_AF=0.4806;AA=T|||;VT=SNP
8	38351310	rs60128210	G	A	100	PASS	AC=1434;AF=0.286342;AN=5008;NS=2504;DP=15518;EAS_AF=0.4732;AMR_AF=0.3934;AFR_AF=0.0431;EUR_AF=0.4543;SAS_AF=0.1738;AA=G|||;VT=SNP
8	38352277	rs2067495	A	G	100	PASS	AC=561;AF=0.112021;AN=5008;NS=2504;DP=20025;EAS_AF=0.125;AMR_AF=0.0591;AFR_AF=0.0643;EUR_AF=0.0855;SAS_AF=0.228;AA=A|||;VT=SNP
8	38353739	rs75533955	A	C	100	PASS	AC=391;AF=0.0780751;AN=5008;NS=2504;DP=18184;EAS_AF=0.0565;AMR_AF=0.0706;AFR_AF=0.143;EUR_AF=0.0417;SAS_AF=0.0552;AA=A|||;VT=SNP
8	38354548	rs73674184	C	T	100	PASS	AC=370;AF=0.0738818;AN=5008;NS=2504;DP=16804;EAS_AF=0.0476;AMR_AF=0.0533;AFR_AF=0.143;EUR_AF=0.0417;SAS_AF=0.0552;AA=C|||;VT=SNP
8	38354815	rs2568235	A	C	100	PASS	AC=3768;AF=0.752396;AN=5008;NS=2504;DP=12124;EAS_AF=0.751;AMR_AF=0.8833;AFR_AF=0.6936;EUR_AF=0.8211;SAS_AF=0.6697;AA=C|||;VT=SNP
8	38355288	rs183333881	G	A	100	PASS	AC=258;AF=0.0515176;AN=5008;NS=2504;DP=14132;EAS_AF=0.0089;AMR_AF=0.0317;AFR_AF=0.003;EUR_AF=0.0646;SAS_AF=0.1616;AA=G|||;VT=SNP
8	38355835	rs13248612	T	C	100	PASS	AC=2974;AF=0.59385;AN=5008;NS=2504;DP=22275;EAS_AF=0.7034;AMR_AF=0.8026;AFR_AF=0.2519;EUR_AF=0.7714;SAS_AF=0.6125;AA=T|||;VT=SNP
8	38355852	rs13261164	C	T	100	PASS	AC=649;AF=0.129593;AN=5008;NS=2504;DP=21392;EAS_AF=0.125;AMR_AF=0.062;AFR_AF=0.1293;EUR_AF=0.0855;SAS_AF=0.228;AA=C|||;VT=SNP
8	38357090	rs13259243	T	C	100	PASS	AC=648;AF=0.129393;AN=5008;NS=2504;DP=19278;EAS_AF=0.125;AMR_AF=0.062;AFR_AF=0.1293;EUR_AF=0.0855;SAS_AF=0.227;AA=T|||;VT=SNP
8	38358081	rs13278033	A	T	100	PASS	AC=2346;AF=0.46845;AN=5008;NS=2504;DP=21696;EAS_AF=0.5784;AMR_AF=0.7406;AFR_AF=0.1377;EUR_AF=0.6869;SAS_AF=0.3845;AA=A|||;VT=SNP
8	38358345	rs35965653	C	T	100	PASS	AC=647;AF=0.129193;AN=5008;NS=2504;DP=17781;EAS_AF=0.125;AMR_AF=0.0605;AFR_AF=0.1286;EUR_AF=0.0845;SAS_AF=0.229;AA=C|||;VT=SNP
8	38359381	rs13262495	T	G	100	PASS	AC=644;AF=0.128594;AN=5008;NS=2504;DP=22400;EAS_AF=0.124;AMR_AF=0.0605;AFR_AF=0.1286;EUR_AF=0.0845;SAS_AF=0.227;AA=T|||;VT=SNP
8	38359468	rs7845393	A	C	100	PASS	AC=3365;AF=0.671925;AN=5008;NS=2504;DP=23038;EAS_AF=0.75;AMR_AF=0.8559;AFR_AF=0.4153;EUR_AF=0.8131;SAS_AF=0.6626;AA=C|||;VT=SNP
8	38359529	rs35804490	C	G	100	PASS	AC=2346;AF=0.46845;AN=5008;NS=2504;DP=23158;EAS_AF=0.5794;AMR_AF=0.7421;AFR_AF=0.1377;EUR_AF=0.6879;SAS_AF=0.3814;AA=C|||;VT=SNP
8	38359658	rs16887405	C	T	100	PASS	AC=2344;AF=0.468051;AN=5008;NS=2504;DP=20798;EAS_AF=0.5794;AMR_AF=0.7421;AFR_AF=0.1377;EUR_AF=0.6879;SAS_AF=0.3793;AA=C|||;VT=SNP
8	38360322	rs328296	G	T	100	PASS	AC=3764;AF=0.751597;AN=5008;NS=2504;DP=30362;EAS_AF=0.751;AMR_AF=0.8818;AFR_AF=0.6959;EUR_AF=0.8201;SAS_AF=0.6646;AA=G|||;VT=SNP
8	38360514	rs111162497	G	C	100	PASS	AC=645;AF=0.128794;AN=5008;NS=2504;DP=31071;EAS_AF=0.124;AMR_AF=0.0605;AFR_AF=0.1278;EUR_AF=0.0855;SAS_AF=0.228;AA=G|||;VT=SNP
8	38361084	rs79131406	G	A	100	PASS	AC=311;AF=0.0621006;AN=5008;NS=2504;DP=21116;EAS_AF=0.0575;AMR_AF=0.0303;AFR_AF=0.0061;EUR_AF=0.0646;SAS_AF=0.1626;AA=g|||;VT=SNP
8	38361379	rs328294	C	T	100	PASS	AC=2639;AF=0.526957;AN=5008;NS=2504;DP=20422;EAS_AF=0.5784;AMR_AF=0.7651;AFR_AF=0.3427;EUR_AF=0.6948;SAS_AF=0.3814;AA=C|||;VT=SNP
8	38361430	rs328293	A	G	100	PASS	AC=3757;AF=0.7502;AN=5008;NS=2504;DP=20760;EAS_AF=0.75;AMR_AF=0.8804;AFR_AF=0.6914;EUR_AF=0.8211;SAS_AF=0.6646;AA=G|||;VT=SNP
8	38362081	rs35316179	C	T	100	PASS	AC=813;AF=0.16234;AN=5008;NS=2504;DP=18181;EAS_AF=0.1696;AMR_AF=0.0965;AFR_AF=0.1861;EUR_AF=0.0855;SAS_AF=0.2485;AA=C|||;VT=SNP
8	38362097	rs328291	A	G	100	PASS	AC=3638;AF=0.726438;AN=5008;NS=2504;DP=18927;EAS_AF=0.748;AMR_AF=0.866;AFR_AF=0.6649;EUR_AF=0.7813;SAS_AF=0.6319;AA=G|||;VT=SNP
8	38362521	rs7825829	A	G	100	PASS	AC=936;AF=0.186901;AN=5008;NS=2504;DP=19841;EAS_AF=0.1696;AMR_AF=0.098;AFR_AF=0.2769;EUR_AF=0.0855;SAS_AF=0.2505;AA=A|||;VT=SNP
8	38362628	rs7830301	T	C	100	PASS	AC=1004;AF=0.200479;AN=5008;NS=2504;DP=17404;EAS_AF=0.1736;AMR_AF=0.1009;AFR_AF=0.3222;EUR_AF=0.0875;SAS_AF=0.2505;AA=C|||;VT=SNP
8	38362821	rs34844754	G	A	100	PASS	AC=2314;AF=0.462061;AN=5008;NS=2504;DP=16553;EAS_AF=0.5784;AMR_AF=0.7421;AFR_AF=0.1157;EUR_AF=0.6869;SAS_AF=0.3804;AA=G|||;VT=SNP
8	38363331	rs4733928	T	C	100	PASS	AC=2320;AF=0.463259;AN=5008;NS=2504;DP=16633;EAS_AF=0.5784;AMR_AF=0.7406;AFR_AF=0.121;EUR_AF=0.6869;SAS_AF=0.3804;AA=T|||;VT=SNP
8	38363472	rs1541897	C	T	100	PASS	AC=1831;AF=0.365615;AN=5008;NS=2504;DP=16617;EAS_AF=0.5456;AMR_AF=0.6081;AFR_AF=0.0847;EUR_AF=0.496;SAS_AF=0.2536;AA=C|||;VT=SNP
8	38365841	rs2568232	T	G	100	PASS	AC=3674;AF=0.733626;AN=5008;NS=2504;DP=13942;EAS_AF=0.7589;AMR_AF=0.8689;AFR_AF=0.6702;EUR_AF=0.7823;SAS_AF=0.6472;AA=G|||;VT=SNP
8	38366249	rs34036147	C	T	100	PASS	AC=2341;AF=0.467452;AN=5008;NS=2504;DP=11301;EAS_AF=0.5893;AMR_AF=0.7421;AFR_AF=0.1157;EUR_AF=0.6849;SAS_AF=0.3988;AA=C|||;VT=SNP
8	38368729	rs34503346	T	C	100	PASS	AC=2721;AF=0.543331;AN=5008;NS=2504;DP=19743;EAS_AF=0.5833;AMR_AF=0.7695;AFR_AF=0.3215;EUR_AF=0.7366;SAS_AF=0.4427;AA=C|||;VT=SNP
8	38369493	rs6474384	A	G	100	PASS	AC=900;AF=0.179712;AN=5008;NS=2504;DP=18490;EAS_AF=0.1379;AMR_AF=0.1196;AFR_AF=0.2383;EUR_AF=0.0746;SAS_AF=0.2945;AA=A|||;VT=SNP
8	38369831	rs4733951	A	C	100	PASS	AC=2868;AF=0.572684;AN=5008;NS=2504;DP=19071;EAS_AF=0.744;AMR_AF=0.7795;AFR_AF=0.1399;EUR_AF=0.8191;SAS_AF=0.5808;AA=A|||;VT=SNP
8	38371599	rs35181558	G	A	100	PASS	AC=2838;AF=0.566693;AN=5008;NS=2504;DP=16229;EAS_AF=0.7202;AMR_AF=0.781;AFR_AF=0.1513;EUR_AF=0.8161;SAS_AF=0.5613;AA=G|||;VT=SNP
8	38371940	rs11993596	T	C	100	PASS	AC=648;AF=0.129393;AN=5008;NS=2504;DP=16695;EAS_AF=0.1319;AMR_AF=0.0562;AFR_AF=0.2564;EUR_AF=0.0378;SAS_AF=0.1012;AA=T|||;VT=SNP
8	38373822	rs2445013	G	C	100	PASS	AC=776;AF=0.154952;AN=5008;NS=2504;DP=19564;EAS_AF=0.1002;AMR_AF=0.0692;AFR_AF=0.3744;EUR_AF=0.0666;SAS_AF=0.0665;AA=C|||;VT=SNP
8	38373924	rs2461327	T	G	100	PASS	AC=790;AF=0.157748;AN=5008;NS=2504;DP=19849;EAS_AF=0.1002;AMR_AF=0.0692;AFR_AF=0.385;EUR_AF=0.0666;SAS_AF=0.0665;AA=G|||;VT=SNP;EX_TARGET
8	38374393	rs2461328	A	G	100	PASS	AC=776;AF=0.154952;AN=5008;NS=2504;DP=21232;EAS_AF=0.1002;AMR_AF=0.0692;AFR_AF=0.3744;EUR_AF=0.0666;SAS_AF=0.0665;AA=G|||;VT=SNP
8	38375025	rs112007639	G	A	100	PASS	AC=726;AF=0.144968;AN=5008;NS=2504;DP=17484;EAS_AF=0.1319;AMR_AF=0.0634;AFR_AF=0.3124;EUR_AF=0.0378;SAS_AF=0.1002;AA=G|||;VT=SNP
8	38376402	rs13258196	G	A	100	PASS	AC=2834;AF=0.565895;AN=5008;NS=2504;DP=16657;EAS_AF=0.7202;AMR_AF=0.781;AFR_AF=0.1498;EUR_AF=0.8161;SAS_AF=0.5593;AA=G|||;VT=SNP
8	38377057	rs13267109	G	A	100	PASS	AC=2930;AF=0.585064;AN=5008;NS=2504;DP=17337;EAS_AF=0.7242;AMR_AF=0.7867;AFR_AF=0.2163;EUR_AF=0.8161;SAS_AF=0.5593;AA=G|||;VT=SNP
8	38378201	rs2445008	G	A	100	PASS	AC=430;AF=0.0858626;AN=5008;NS=2504;DP=19697;EAS_AF=0.0188;AMR_AF=0.0331;AFR_AF=0.2103;EUR_AF=0.0656;SAS_AF=0.045;AA=G|||;VT=SNP
8	38378345	rs2411271	T	C	100	PASS	AC=430;AF=0.0858626;AN=5008;NS=2504;DP=20623;EAS_AF=0.0188;AMR_AF=0.0331;AFR_AF=0.2103;EUR_AF=0.0656;SAS_AF=0.045;AA=T|||;VT=SNP
8	38378371	rs12546327	C	A	100	PASS	AC=643;AF=0.128395;AN=5008;NS=2504;DP=20626;EAS_AF=0.127;AMR_AF=0.0576;AFR_AF=0.2557;EUR_AF=0.0378;SAS_AF=0.1012;AA=C|||;VT=SNP
8	38378820	rs59062903	C	A	100	PASS	AC=580;AF=0.115815;AN=5008;NS=2504;DP=15995;EAS_AF=0.0476;AMR_AF=0.0865;AFR_AF=0.0991;EUR_AF=0.0755;SAS_AF=0.271;AA=C|||;VT=SNP
8	38378856	rs111267217	G	A	100	PASS	AC=409;AF=0.0816693;AN=5008;NS=2504;DP=16921;EAS_AF=0.004;AMR_AF=0.1988;AFR_AF=0.0113;EUR_AF=0.2227;SAS_AF=0.0286;AA=G|||;VT=SNP
8	38379250	rs4733989	A	G	100	PASS	AC=2933;AF=0.585663;AN=5008;NS=2504;DP=18346;EAS_AF=0.7252;AMR_AF=0.7867;AFR_AF=0.2171;EUR_AF=0.8161;SAS_AF=0.5603;AA=A|||;VT=SNP
8	38379380	rs2461332	T	C	100	PASS	AC=431;AF=0.0860623;AN=5008;NS=2504;DP=18009;EAS_AF=0.0188;AMR_AF=0.0331;AFR_AF=0.211;EUR_AF=0.0656;SAS_AF=0.045;AA=T|||;VT=SNP
8	38379631	rs2461333	G	T	100	PASS	AC=4181;AF=0.834864;AN=5008;NS=2504;DP=16885;EAS_AF=0.873;AMR_AF=0.9337;AFR_AF=0.6097;EUR_AF=0.9622;SAS_AF=0.8988;AA=T|||;VT=SNP
8	38379968	rs13271850	C	T	100	PASS	AC=2827;AF=0.564497;AN=5008;NS=2504;DP=17804;EAS_AF=0.7252;AMR_AF=0.7795;AFR_AF=0.1422;EUR_AF=0.8161;SAS_AF=0.5583;AA=C|||;VT=SNP
8	38380195	rs2461334	G	A	100	PASS	AC=450;AF=0.0898562;AN=5008;NS=2504;DP=17302;EAS_AF=0.0198;AMR_AF=0.0346;AFR_AF=0.2239;EUR_AF=0.0656;SAS_AF=0.045;AA=g|||;VT=SNP
8	38381222	rs72630687	T	G	100	PASS	AC=439;AF=0.0876597;AN=5008;NS=2504;DP=20024;EAS_AF=0.0476;AMR_AF=0.0778;AFR_AF=0.0023;EUR_AF=0.0746;SAS_AF=0.2648;AA=T|||;VT=SNP
8	38381347	rs12681947	T	C	100	PASS	AC=2946;AF=0.588259;AN=5008;NS=2504;DP=19347;EAS_AF=0.7252;AMR_AF=0.7867;AFR_AF=0.2224;EUR_AF=0.8161;SAS_AF=0.5665;AA=T|||;VT=SNP
8	38381580	rs2461335	T	C	100	PASS	AC=3564;AF=0.711661;AN=5008;NS=2504;DP=17532;EAS_AF=0.8254;AMR_AF=0.8429;AFR_AF=0.4849;EUR_AF=0.8827;SAS_AF=0.6319;AA=C|||;VT=SNP
8	38381726	rs10100339	C	T	100	PASS	AC=634;AF=0.126597;AN=5008;NS=2504;DP=18549;EAS_AF=0.128;AMR_AF=0.0576;AFR_AF=0.2481;EUR_AF=0.0378;SAS_AF=0.1012;AA=C|||;VT=SNP
8	38381884	rs12682402	T	C	100	PASS	AC=3562;AF=0.711262;AN=5008;NS=2504;DP=21557;EAS_AF=0.8254;AMR_AF=0.8429;AFR_AF=0.4834;EUR_AF=0.8827;SAS_AF=0.6319;AA=C|||;VT=SNP
8	38382881	rs4236758	T	C	100	PASS	AC=416;AF=0.0830671;AN=5008;NS=2504;DP=10157;EAS_AF=0.0188;AMR_AF=0.0331;AFR_AF=0.1997;EUR_AF=0.0656;SAS_AF=0.045;AA=T|||;VT=SNP
8	38383931	rs13276230	C	A	100	PASS	AC=2835;AF=0.566094;AN=5008;NS=2504;DP=19312;EAS_AF=0.7242;AMR_AF=0.7795;AFR_AF=0.1445;EUR_AF=0.8161;SAS_AF=0.5644;AA=C|||;VT=SNP
8	38384182	rs13255758	A	G	100	PASS	AC=2837;AF=0.566494;AN=5008;NS=2504;DP=17483;EAS_AF=0.7252;AMR_AF=0.7795;AFR_AF=0.1445;EUR_AF=0.8161;SAS_AF=0.5654;AA=A|||;VT=SNP
8	38384366	rs2445019	G	A	100	PASS	AC=3399;AF=0.678714;AN=5008;NS=2504;DP=19124;EAS_AF=0.8185;AMR_AF=0.8256;AFR_AF=0.4486;EUR_AF=0.826;SAS_AF=0.59;AA=A|||;VT=SNP
8	38384476	rs78834735	C	G	100	PASS	AC=302;AF=0.0603035;AN=5008;NS=2504;DP=17972;EAS_AF=0.127;AMR_AF=0.0389;AFR_AF=0.0076;EUR_AF=0.0378;SAS_AF=0.1012;AA=C|||;VT=SNP
8	38384602	rs12675506	T	C	100	PASS	AC=2954;AF=0.589856;AN=5008;NS=2504;DP=18812;EAS_AF=0.7252;AMR_AF=0.781;AFR_AF=0.2315;EUR_AF=0.8161;SAS_AF=0.5665;AA=T|||;VT=SNP
8	38384838	rs13264758	A	G	100	PASS	AC=3060;AF=0.611022;AN=5008;NS=2504;DP=19831;EAS_AF=0.7242;AMR_AF=0.7882;AFR_AF=0.3086;EUR_AF=0.8161;SAS_AF=0.5665;AA=A|||;VT=SNP
8	38385389	rs1378331	T	A	100	PASS	AC=3219;AF=0.642772;AN=5008;NS=2504;DP=19412;EAS_AF=0.7421;AMR_AF=0.8026;AFR_AF=0.3971;EUR_AF=0.827;SAS_AF=0.5695;AA=T|||;VT=SNP
8	38385486	rs11785383	G	A	100	PASS	AC=2952;AF=0.589457;AN=5008;NS=2504;DP=21863;EAS_AF=0.7232;AMR_AF=0.781;AFR_AF=0.2315;EUR_AF=0.8161;SAS_AF=0.5665;AA=G|||;VT=SNP
8	38385763	rs12549789	G	A	100	PASS	AC=567;AF=0.113219;AN=5008;NS=2504;DP=20338;EAS_AF=0.0476;AMR_AF=0.0836;AFR_AF=0.0953;EUR_AF=0.0755;SAS_AF=0.2648;AA=G|||;VT=SNP
8	38385795	rs2445020	T	C	100	PASS	AC=4162;AF=0.83107;AN=5008;NS=2504;DP=20629;EAS_AF=0.9514;AMR_AF=0.8905;AFR_AF=0.7859;EUR_AF=0.8648;SAS_AF=0.6912;AA=C|||;VT=SNP
8	38385834	rs12541812	C	T	100	PASS	AC=566;AF=0.113019;AN=5008;NS=2504;DP=21238;EAS_AF=0.0476;AMR_AF=0.0836;AFR_AF=0.0953;EUR_AF=0.0755;SAS_AF=0.2638;AA=C|||;VT=SNP;EX_TARGET
8	38385914	rs1378332	C	T	100	PASS	AC=634;AF=0.126597;AN=5008;NS=2504;DP=21363;EAS_AF=0.127;AMR_AF=0.0576;AFR_AF=0.2481;EUR_AF=0.0378;SAS_AF=0.1022;AA=C|||;VT=SNP;EX_TARGET
8	38386821	rs2445021	T	C	100	PASS	AC=3230;AF=0.644968;AN=5008;NS=2504;DP=23000;EAS_AF=0.7431;AMR_AF=0.8012;AFR_AF=0.379;EUR_AF=0.826;SAS_AF=0.6063;AA=T|||;VT=SNP
8	38388012	rs2445023	G	C	100	PASS	AC=3415;AF=0.681909;AN=5008;NS=2504;DP=17781;EAS_AF=0.8254;AMR_AF=0.8242;AFR_AF=0.4281;EUR_AF=0.827;SAS_AF=0.6268;AA=G|||;VT=SNP
8	38388630	rs2445024	C	T	100	PASS	AC=4407;AF=0.879992;AN=5008;NS=2504;DP=18032;EAS_AF=0.9524;AMR_AF=0.9135;AFR_AF=0.8578;EUR_AF=0.9205;SAS_AF=0.7699;AA=T|||;VT=SNP
8	38388776	rs4480084	T	A	100	PASS	AC=2981;AF=0.595248;AN=5008;NS=2504;DP=19016;EAS_AF=0.7133;AMR_AF=0.781;AFR_AF=0.2337;EUR_AF=0.8161;SAS_AF=0.6033;AA=T|||;VT=SNP
8	38389882	rs12681086	G	A	100	PASS	AC=2977;AF=0.594449;AN=5008;NS=2504;DP=14810;EAS_AF=0.7133;AMR_AF=0.781;AFR_AF=0.2322;EUR_AF=0.8161;SAS_AF=0.6012;AA=G|||;VT=SNP
8	38389898	rs28475223	A	T	100	PASS	AC=681;AF=0.135982;AN=5008;NS=2504;DP=13963;EAS_AF=0.126;AMR_AF=0.0605;AFR_AF=0.2814;EUR_AF=0.0378;SAS_AF=0.1043;AA=A|||;VT=SNP
8	38390739	rs12675006	C	T	100	PASS	AC=2977;AF=0.594449;AN=5008;NS=2504;DP=13396;EAS_AF=0.7133;AMR_AF=0.781;AFR_AF=0.2322;EUR_AF=0.8161;SAS_AF=0.6012;AA=c|||;VT=SNP
8	38390837	rs1823943	A	G	100	PASS	AC=753;AF=0.150359;AN=5008;NS=2504;DP=14217;EAS_AF=0.126;AMR_AF=0.0634;AFR_AF=0.3343;EUR_AF=0.0378;SAS_AF=0.1043;AA=G|||;VT=SNP
8	38391863	rs2445010	T	C	100	PASS	AC=4067;AF=0.812101;AN=5008;NS=2504;DP=16159;EAS_AF=0.9514;AMR_AF=0.8818;AFR_AF=0.6914;EUR_AF=0.8648;SAS_AF=0.728;AA=C|||;VT=SNP
8	38391955	rs72630699	T	C	100	PASS	AC=543;AF=0.108427;AN=5008;NS=2504;DP=16585;EAS_AF=0.0476;AMR_AF=0.0865;AFR_AF=0.1029;EUR_AF=0.0755;SAS_AF=0.228;AA=T|||;VT=SNP
8	38392800	rs11778974	T	G	100	PASS	AC=2977;AF=0.594449;AN=5008;NS=2504;DP=17671;EAS_AF=0.7133;AMR_AF=0.781;AFR_AF=0.2322;EUR_AF=0.8161;SAS_AF=0.6012;AA=T|||;VT=SNP
8	38393632	rs2445011	T	C	100	PASS	AC=1089;AF=0.217452;AN=5008;NS=2504;DP=14003;EAS_AF=0.2381;AMR_AF=0.1009;AFR_AF=0.4576;EUR_AF=0.0487;SAS_AF=0.1278;AA=C|||;VT=SNP
8	38393727	rs2445012	T	C	100	PASS	AC=1089;AF=0.217452;AN=5008;NS=2504;DP=12322;EAS_AF=0.2381;AMR_AF=0.1009;AFR_AF=0.4576;EUR_AF=0.0487;SAS_AF=0.1278;AA=C|||;VT=SNP
8	38393773	rs35600452	G	T	100	PASS	AC=3214;AF=0.641773;AN=5008;NS=2504;DP=12083;EAS_AF=0.7143;AMR_AF=0.804;AFR_AF=0.3245;EUR_AF=0.8718;SAS_AF=0.6442;AA=G|||;VT=SNP
8	38394792	rs10105745	C	T	100	PASS	AC=752;AF=0.15016;AN=5008;NS=2504;DP=13707;EAS_AF=0.126;AMR_AF=0.0634;AFR_AF=0.3336;EUR_AF=0.0378;SAS_AF=0.1043;AA=C|||;VT=SNP
8	38395612	rs10087581	T	C	100	PASS	AC=754;AF=0.150559;AN=5008;NS=2504;DP=14228;EAS_AF=0.126;AMR_AF=0.0634;AFR_AF=0.3351;EUR_AF=0.0378;SAS_AF=0.1043;AA=T|||;VT=SNP
8	38395782	rs10090589	T	C	100	PASS	AC=754;AF=0.150559;AN=5008;NS=2504;DP=13209;EAS_AF=0.126;AMR_AF=0.0634;AFR_AF=0.3351;EUR_AF=0.0378;SAS_AF=0.1043;AA=C|||;VT=SNP
8	38396338	rs2168260	T	G	100	PASS	AC=3965;AF=0.791733;AN=5008;NS=2504;DP=17968;EAS_AF=0.8403;AMR_AF=0.8674;AFR_AF=0.6573;EUR_AF=0.9095;SAS_AF=0.7485;AA=T|||;VT=SNP
8	38397882	rs144065289	T	G	100	PASS	AC=172;AF=0.034345;AN=5008;NS=2504;DP=19874;EAS_AF=0.0377;AMR_AF=0.0144;AFR_AF=0.0038;EUR_AF=0.0318;SAS_AF=0.089;AA=T|||;VT=SNP
8	38397961	rs2461323	T	C	100	PASS	AC=4411;AF=0.880791;AN=5008;NS=2504;DP=20150;EAS_AF=0.9524;AMR_AF=0.915;AFR_AF=0.8533;EUR_AF=0.9245;SAS_AF=0.7751;AA=C|||;VT=SNP
8	38399485	rs7813370	G	A	100	PASS	AC=1187;AF=0.237021;AN=5008;NS=2504;DP=12112;EAS_AF=0.2093;AMR_AF=0.1095;AFR_AF=0.4849;EUR_AF=0.0954;SAS_AF=0.1667;AA=G|||;VT=SNP
8	38400833	rs2924950	T	C	100	PASS	AC=4070;AF=0.8127;AN=5008;NS=2504;DP=14959;EAS_AF=0.9514;AMR_AF=0.8818;AFR_AF=0.6929;EUR_AF=0.8648;SAS_AF=0.729;AA=C|||;VT=SNP
8	38401296	rs12679136	T	G	100	PASS	AC=2976;AF=0.594249;AN=5008;NS=2504;DP=18116;EAS_AF=0.7133;AMR_AF=0.781;AFR_AF=0.2292;EUR_AF=0.8161;SAS_AF=0.6043;AA=T|||;VT=SNP
8	38403685	rs56296933	C	T	100	PASS	AC=555;AF=0.110823;AN=5008;NS=2504;DP=13957;EAS_AF=0.0526;AMR_AF=0.0937;AFR_AF=0.1029;EUR_AF=0.0805;SAS_AF=0.2249;AA=C|||;VT=SNP
8	38403763	rs148119417	T	C	100	PASS	AC=416;AF=0.0830671;AN=5008;NS=2504;DP=13443;EAS_AF=0.0843;AMR_AF=0.0461;AFR_AF=0.1377;EUR_AF=0.0557;SAS_AF=0.0624;AA=T|||;VT=SNP
8	38403920	rs10109401	G	A	100	PASS	AC=754;AF=0.150559;AN=5008;NS=2504;DP=20046;EAS_AF=0.125;AMR_AF=0.0677;AFR_AF=0.3343;EUR_AF=0.0378;SAS_AF=0.1033;AA=G|||;VT=SNP
8	38404984	rs6474408	A	C	100	PASS	AC=4304;AF=0.859425;AN=5008;NS=2504;DP=16345;EAS_AF=0.9474;AMR_AF=0.8963;AFR_AF=0.7943;EUR_AF=0.9155;SAS_AF=0.773;AA=C|||;VT=SNP
8	38406376	rs141828308	C	T	100	PASS	AC=555;AF=0.110823;AN=5008;NS=2504;DP=14395;EAS_AF=0.0526;AMR_AF=0.0937;AFR_AF=0.1029;EUR_AF=0.0805;SAS_AF=0.2249;AA=C|||;VT=SNP
8	38407075	rs4733918	C	T	100	PASS	AC=2960;AF=0.591054;AN=5008;NS=2504;DP=19970;EAS_AF=0.7093;AMR_AF=0.7723;AFR_AF=0.2292;EUR_AF=0.8121;SAS_AF=0.6022;AA=C|||;VT=SNP
8	38407322	rs2445027	G	T	100	PASS	AC=4069;AF=0.8125;AN=5008;NS=2504;DP=15435;EAS_AF=0.9464;AMR_AF=0.8732;AFR_AF=0.7035;EUR_AF=0.8598;SAS_AF=0.7301;AA=T|||;VT=SNP
8	38408406	rs2054103	G	A	100	PASS	AC=359;AF=0.0716853;AN=5008;NS=2504;DP=18042;EAS_AF=0.0685;AMR_AF=0.0303;AFR_AF=0.1256;EUR_AF=0.0239;SAS_AF=0.0808;AA=G|||;VT=SNP
8	38409003	rs77218478	C	T	100	PASS	AC=200;AF=0.0399361;AN=5008;NS=2504;DP=21769;EAS_AF=0.0407;AMR_AF=0.013;AFR_AF=0.0038;EUR_AF=0.0328;SAS_AF=0.1145;AA=C|||;VT=SNP
8	38409322	rs2445026	G	A	100	PASS	AC=2836;AF=0.566294;AN=5008;NS=2504;DP=18533;EAS_AF=0.6468;AMR_AF=0.7968;AFR_AF=0.2526;EUR_AF=0.8459;SAS_AF=0.456;AA=G|||;VT=SNP
8	38409607	rs138410906	C	T	100	PASS	AC=265;AF=0.0529153;AN=5008;NS=2504;DP=19363;EAS_AF=0.0407;AMR_AF=0.0274;AFR_AF=0.0461;EUR_AF=0.0328;SAS_AF=0.1135;AA=C|||;VT=SNP
8	38410557	rs17581781	G	A	100	PASS	AC=569;AF=0.113618;AN=5008;NS=2504;DP=19550;EAS_AF=0.0863;AMR_AF=0.1888;AFR_AF=0.0212;EUR_AF=0.169;SAS_AF=0.1564;AA=G|||;VT=SNP
8	38410972	rs72632509	A	C	100	PASS	AC=873;AF=0.174321;AN=5008;NS=2504;DP=14863;EAS_AF=0.0923;AMR_AF=0.1023;AFR_AF=0.1967;EUR_AF=0.1123;SAS_AF=0.3436;AA=A|||;VT=SNP
8	38411595	rs17503745	C	T	100	PASS	AC=422;AF=0.0842652;AN=5008;NS=2504;DP=15005;EAS_AF=0.0109;AMR_AF=0.1225;AFR_AF=0.0068;EUR_AF=0.169;SAS_AF=0.1503;AA=C|||;VT=SNP
8	38411833	rs11995944	C	G	100	PASS	AC=878;AF=0.175319;AN=5008;NS=2504;DP=15675;EAS_AF=0.0923;AMR_AF=0.1052;AFR_AF=0.1997;EUR_AF=0.1113;SAS_AF=0.3436;AA=G|||;VT=SNP
8	38412639	rs16887449	G	T	100	PASS	AC=230;AF=0.0459265;AN=5008;NS=2504;DP=16453;EAS_AF=0.0407;AMR_AF=0.0216;AFR_AF=0.0446;EUR_AF=0.0139;SAS_AF=0.1033;AA=G|||;VT=SNP
8	38413475	rs16887454	G	A	100	PASS	AC=889;AF=0.177516;AN=5008;NS=2504;DP=20562;EAS_AF=0.2589;AMR_AF=0.0706;AFR_AF=0.2617;EUR_AF=0.0358;SAS_AF=0.2014;AA=G|||;VT=SNP
8	38415212	rs6987366	C	T	100	PASS	AC=850;AF=0.169728;AN=5008;NS=2504;DP=19552;EAS_AF=0.0913;AMR_AF=0.1009;AFR_AF=0.1974;EUR_AF=0.1113;SAS_AF=0.3221;AA=C|||;VT=SNP
8	38416198	rs34615944	T	G	100	PASS	AC=848;AF=0.169329;AN=5008;NS=2504;DP=16473;EAS_AF=0.0913;AMR_AF=0.1009;AFR_AF=0.1967;EUR_AF=0.1113;SAS_AF=0.3211;AA=T|||;VT=SNP
8	38416527	rs7463602	T	C	100	PASS	AC=855;AF=0.170727;AN=5008;NS=2504;DP=11333;EAS_AF=0.0913;AMR_AF=0.1037;AFR_AF=0.2005;EUR_AF=0.1113;SAS_AF=0.3211;AA=t|||;VT=SNP
8	38417176	rs74399452	C	G	100	PASS	AC=524;AF=0.104633;AN=5008;NS=2504;DP=14756;EAS_AF=0.0516;AMR_AF=0.0663;AFR_AF=0.0915;EUR_AF=0.0795;SAS_AF=0.2301;AA=C|||;VT=SNP
8	38417623	rs10958728	C	A	100	PASS	AC=604;AF=0.120607;AN=5008;NS=2504;DP=15860;EAS_AF=0.0516;AMR_AF=0.0735;AFR_AF=0.149;EUR_AF=0.0785;SAS_AF=0.2301;AA=C|||;VT=SNP
8	38417673	rs12542740	C	T	100	PASS	AC=2681;AF=0.535343;AN=5008;NS=2504;DP=16772;EAS_AF=0.6419;AMR_AF=0.781;AFR_AF=0.2428;EUR_AF=0.7694;SAS_AF=0.4059;AA=C|||;VT=SNP
8	38417736	rs12549411	C	A	100	PASS	AC=2695;AF=0.538139;AN=5008;NS=2504;DP=17202;EAS_AF=0.6448;AMR_AF=0.7839;AFR_AF=0.2436;EUR_AF=0.7753;SAS_AF=0.408;AA=C|||;VT=SNP
8	38418441	rs72632516	G	A	100	PASS	AC=465;AF=0.0928514;AN=5008;NS=2504;DP=20464;EAS_AF=0.0516;AMR_AF=0.0706;AFR_AF=0.0522;EUR_AF=0.0924;SAS_AF=0.2065;AA=G|||;VT=SNP
8	38418892	rs11994860	G	A	100	PASS	AC=619;AF=0.123602;AN=5008;NS=2504;DP=19973;EAS_AF=0.0516;AMR_AF=0.0793;AFR_AF=0.1634;EUR_AF=0.0924;SAS_AF=0.2076;AA=G|||;VT=SNP
8	38419087	rs10958729	A	G	100	PASS	AC=619;AF=0.123602;AN=5008;NS=2504;DP=20607;EAS_AF=0.0516;AMR_AF=0.0793;AFR_AF=0.1634;EUR_AF=0.0924;SAS_AF=0.2076;AA=G|||;VT=SNP
8	38419151	rs10958730	G	A	100	PASS	AC=618;AF=0.123403;AN=5008;NS=2504;DP=21458;EAS_AF=0.0516;AMR_AF=0.0793;AFR_AF=0.1634;EUR_AF=0.0924;SAS_AF=0.2065;AA=G|||;VT=SNP
8	38419350	rs12541906	T	A	100	PASS	AC=515;AF=0.102835;AN=5008;NS=2504;DP=25394;EAS_AF=0.0516;AMR_AF=0.0706;AFR_AF=0.09;EUR_AF=0.0924;SAS_AF=0.2065;AA=T|||;VT=SNP
8	38419562	rs72500192	C	T	100	PASS	AC=515;AF=0.102835;AN=5008;NS=2504;DP=25622;EAS_AF=0.0516;AMR_AF=0.0706;AFR_AF=0.09;EUR_AF=0.0924;SAS_AF=0.2065;AA=G|||;VT=SNP
8	38419633	rs11985941	T	G	100	PASS	AC=624;AF=0.124601;AN=5008;NS=2504;DP=23733;EAS_AF=0.0516;AMR_AF=0.0793;AFR_AF=0.1679;EUR_AF=0.0924;SAS_AF=0.2065;AA=G|||;VT=SNP
8	38420013	rs4295629	C	G	100	PASS	AC=515;AF=0.102835;AN=5008;NS=2504;DP=19926;EAS_AF=0.0516;AMR_AF=0.0706;AFR_AF=0.09;EUR_AF=0.0924;SAS_AF=0.2065;AA=C|||;VT=SNP
8	38420069	rs2278948	A	G	100	PASS	AC=720;AF=0.14377;AN=5008;NS=2504;DP=19478;EAS_AF=0.0516;AMR_AF=0.0836;AFR_AF=0.2375;EUR_AF=0.0934;SAS_AF=0.2065;AA=G|||;VT=SNP
8	38420581	rs2445004	C	G	100	PASS	AC=3699;AF=0.738618;AN=5008;NS=2504;DP=11863;EAS_AF=0.7113;AMR_AF=0.8991;AFR_AF=0.5719;EUR_AF=0.9324;SAS_AF=0.6789;AA=G|||;VT=SNP
8	38421747	rs116351722	C	T	100	PASS	AC=261;AF=0.0521166;AN=5008;NS=2504;DP=19624;EAS_AF=0.0417;AMR_AF=0.0216;AFR_AF=0.0393;EUR_AF=0.0348;SAS_AF=0.1196;AA=C|||;VT=SNP
8	38422137	rs12550332	G	A	100	PASS	AC=482;AF=0.096246;AN=5008;NS=2504;DP=13369;EAS_AF=0.0347;AMR_AF=0.0663;AFR_AF=0.0825;EUR_AF=0.0885;SAS_AF=0.2076;AA=G|||;VT=SNP
8	38422352	rs73676405	G	A	100	PASS	AC=502;AF=0.10024;AN=5008;NS=2504;DP=9611;EAS_AF=0.0496;AMR_AF=0.0663;AFR_AF=0.0772;EUR_AF=0.0885;SAS_AF=0.2198;AA=g|||;VT=SNP
8	38422671	rs12115124	G	T	100	PASS	AC=1274;AF=0.254393;AN=5008;NS=2504;DP=15168;EAS_AF=0.1806;AMR_AF=0.1772;AFR_AF=0.2481;EUR_AF=0.2376;SAS_AF=0.411;AA=G|||;VT=SNP
8	38422817	rs7001361	C	T	100	PASS	AC=2349;AF=0.46905;AN=5008;NS=2504;DP=19789;EAS_AF=0.3403;AMR_AF=0.4006;AFR_AF=0.5499;EUR_AF=0.4284;SAS_AF=0.5828;AA=C|||;VT=SNP
8	38423104	rs7001849	C	T	100	PASS	AC=2272;AF=0.453674;AN=5008;NS=2504;DP=20326;EAS_AF=0.3383;AMR_AF=0.4092;AFR_AF=0.5121;EUR_AF=0.4185;SAS_AF=0.5613;AA=C|||;VT=SNP
8	38423868	rs10958731	G	T	100	PASS	AC=587;AF=0.117212;AN=5008;NS=2504;DP=17442;EAS_AF=0.0526;AMR_AF=0.0533;AFR_AF=0.1891;EUR_AF=0.1123;SAS_AF=0.137;AA=G|||;VT=SNP
8	38423941	rs79180743	C	T	100	PASS	AC=468;AF=0.0934505;AN=5008;NS=2504;DP=16185;EAS_AF=0.0526;AMR_AF=0.0461;AFR_AF=0.1029;EUR_AF=0.1123;SAS_AF=0.137;AA=C|||;VT=SNP
8	38424048	rs73603651	C	T	100	PASS	AC=468;AF=0.0934505;AN=5008;NS=2504;DP=19447;EAS_AF=0.0526;AMR_AF=0.0461;AFR_AF=0.1029;EUR_AF=0.1123;SAS_AF=0.137;AA=C|||;VT=SNP
8	38424111	rs10958732	T	C	100	PASS	AC=1007;AF=0.201078;AN=5008;NS=2504;DP=18876;EAS_AF=0.2113;AMR_AF=0.0778;AFR_AF=0.3253;EUR_AF=0.1203;SAS_AF=0.1933;AA=C|||;VT=SNP
8	38424123	rs10958733	T	C	100	PASS	AC=1095;AF=0.21865;AN=5008;NS=2504;DP=18773;EAS_AF=0.2113;AMR_AF=0.0937;AFR_AF=0.3797;EUR_AF=0.1203;SAS_AF=0.1984;AA=C|||;VT=SNP
8	38424254	rs1455190	T	C	100	PASS	AC=861;AF=0.171925;AN=5008;NS=2504;DP=15700;EAS_AF=0.2103;AMR_AF=0.0735;AFR_AF=0.2776;EUR_AF=0.0586;SAS_AF=0.1759;AA=C|||;VT=SNP
8	38424739	rs10105598	C	T	100	PASS	AC=1398;AF=0.279153;AN=5008;NS=2504;DP=18170;EAS_AF=0.2153;AMR_AF=0.3213;AFR_AF=0.2648;EUR_AF=0.329;SAS_AF=0.2832;AA=C|||;VT=SNP
8	38424845	rs10086593	T	C	100	PASS	AC=1934;AF=0.386182;AN=5008;NS=2504;DP=19355;EAS_AF=0.374;AMR_AF=0.366;AFR_AF=0.4735;EUR_AF=0.337;SAS_AF=0.3456;AA=C|||;VT=SNP
8	38424961	rs11780916	T	C	100	PASS	AC=1938;AF=0.386981;AN=5008;NS=2504;DP=18853;EAS_AF=0.374;AMR_AF=0.366;AFR_AF=0.4758;EUR_AF=0.338;SAS_AF=0.3456;AA=C|||;VT=SNP
8	38426012	rs2461341	A	G	100	PASS	AC=2548;AF=0.508786;AN=5008;NS=2504;DP=21426;EAS_AF=0.4692;AMR_AF=0.5058;AFR_AF=0.5613;EUR_AF=0.503;SAS_AF=0.4867;AA=a|||;VT=SNP
8	38428359	rs2445006	A	T	100	PASS	AC=2543;AF=0.507788;AN=5008;NS=2504;DP=15074;EAS_AF=0.4702;AMR_AF=0.5029;AFR_AF=0.5613;EUR_AF=0.501;SAS_AF=0.4847;AA=T|||;VT=SNP
8	38428657	rs2445007	T	G	100	PASS	AC=4424;AF=0.883387;AN=5008;NS=2504;DP=15294;EAS_AF=0.9474;AMR_AF=0.9409;AFR_AF=0.8298;EUR_AF=0.8728;SAS_AF=0.8599;AA=G|||;VT=SNP
8	38429372	rs17582026	C	A	100	PASS	AC=325;AF=0.0648962;AN=5008;NS=2504;DP=22459;EAS_AF=0.0734;AMR_AF=0.111;AFR_AF=0.0045;EUR_AF=0.0805;SAS_AF=0.089;AA=C|||;VT=SNP
8	38430234	rs7817828	G	A	100	PASS	AC=2000;AF=0.399361;AN=5008;NS=2504;DP=24468;EAS_AF=0.3105;AMR_AF=0.4597;AFR_AF=0.3669;EUR_AF=0.4871;SAS_AF=0.4018;AA=G|||;VT=SNP
8	38432037	rs16887465	C	T	100	PASS	AC=539;AF=0.107628;AN=5008;NS=2504;DP=19822;EAS_AF=0.0952;AMR_AF=0.1297;AFR_AF=0.0719;EUR_AF=0.1501;SAS_AF=0.1094;AA=C|||;VT=SNP
8	38433937	rs921802	G	A	100	PASS	AC=2576;AF=0.514377;AN=5008;NS=2504;DP=18817;EAS_AF=0.4692;AMR_AF=0.5418;AFR_AF=0.5983;EUR_AF=0.502;SAS_AF=0.4407;AA=A|||;VT=SNP
8	38434062	rs17582103	C	T	100	PASS	AC=1412;AF=0.281949;AN=5008;NS=2504;DP=20962;EAS_AF=0.4425;AMR_AF=0.3963;AFR_AF=0.1445;EUR_AF=0.3151;SAS_AF=0.1871;AA=C|||;VT=SNP
8	38434366	rs7825313	C	T	100	PASS	AC=2067;AF=0.41274;AN=5008;NS=2504;DP=20018;EAS_AF=0.3115;AMR_AF=0.4726;AFR_AF=0.3699;EUR_AF=0.5159;SAS_AF=0.4264;AA=C|||;VT=SNP
8	38434752	rs141368811	G	T	100	PASS	AC=258;AF=0.0515176;AN=5008;NS=2504;DP=18075;EAS_AF=0.0516;AMR_AF=0.0418;AFR_AF=0.0038;EUR_AF=0.0626;SAS_AF=0.1115;AA=G|||;VT=SNP
8	38436258	rs28756099	G	C	100	PASS	AC=2475;AF=0.494209;AN=5008;NS=2504;DP=21749;EAS_AF=0.4692;AMR_AF=0.4942;AFR_AF=0.5378;EUR_AF=0.493;SAS_AF=0.4622;AA=C|||;VT=SNP
8	38437040	rs4733883	C	A	100	PASS	AC=1245;AF=0.248602;AN=5008;NS=2504;DP=18687;EAS_AF=0.4415;AMR_AF=0.3963;AFR_AF=0.0189;EUR_AF=0.3151;SAS_AF=0.1871;AA=C|||;VT=SNP
8	38438167	rs113791066	T	A	100	PASS	AC=317;AF=0.0632987;AN=5008;NS=2504;DP=19039;EAS_AF=0.0516;AMR_AF=0.0403;AFR_AF=0.053;EUR_AF=0.0567;SAS_AF=0.1125;AA=T|||;VT=SNP
8	38438589	rs4733924	T	G	100	PASS	AC=3959;AF=0.790535;AN=5008;NS=2504;DP=19896;EAS_AF=0.7877;AMR_AF=0.9035;AFR_AF=0.6717;EUR_AF=0.8608;SAS_AF=0.8016;AA=T|||;VT=SNP
8	38438731	rs72632536	C	A	100	PASS	AC=328;AF=0.0654952;AN=5008;NS=2504;DP=20111;EAS_AF=0.0744;AMR_AF=0.1124;AFR_AF=0.0045;EUR_AF=0.0805;SAS_AF=0.09;AA=C|||;VT=SNP
8	38438815	rs4733925	G	A	100	PASS	AC=1242;AF=0.248003;AN=5008;NS=2504;DP=21134;EAS_AF=0.4415;AMR_AF=0.3934;AFR_AF=0.0189;EUR_AF=0.3141;SAS_AF=0.1871;AA=G|||;VT=SNP
8	38438984	rs12155564	G	C	100	PASS	AC=1474;AF=0.294329;AN=5008;NS=2504;DP=20249;EAS_AF=0.2143;AMR_AF=0.3256;AFR_AF=0.298;EUR_AF=0.33;SAS_AF=0.3129;AA=G|||;VT=SNP
8	38439366	rs11988104	C	T	100	PASS	AC=1469;AF=0.293331;AN=5008;NS=2504;DP=14309;EAS_AF=0.2143;AMR_AF=0.3256;AFR_AF=0.2943;EUR_AF=0.33;SAS_AF=0.3129;AA=C|||;VT=SNP
8	38439586	rs75503976	C	T	100	PASS	AC=322;AF=0.0642971;AN=5008;NS=2504;DP=17218;EAS_AF=0.0516;AMR_AF=0.0403;AFR_AF=0.056;EUR_AF=0.0567;SAS_AF=0.1135;AA=C|||;VT=SNP
8	38439712	rs76253957	G	A	100	PASS	AC=322;AF=0.0642971;AN=5008;NS=2504;DP=20181;EAS_AF=0.0516;AMR_AF=0.0403;AFR_AF=0.056;EUR_AF=0.0567;SAS_AF=0.1135;AA=G|||;VT=SNP
8	38439919	rs72632541	G	T	100	PASS	AC=370;AF=0.0738818;AN=5008;NS=2504;DP=18982;EAS_AF=0.0357;AMR_AF=0.036;AFR_AF=0.0772;EUR_AF=0.0527;SAS_AF=0.1575;AA=G|||;VT=SNP
8	38440657	rs4733884	G	A	100	PASS	AC=1479;AF=0.295327;AN=5008;NS=2504;DP=20751;EAS_AF=0.4425;AMR_AF=0.4006;AFR_AF=0.1914;EUR_AF=0.3171;SAS_AF=0.1871;AA=G|||;VT=SNP
8	38440791	rs11776404	G	A	100	PASS	AC=765;AF=0.152756;AN=5008;NS=2504;DP=20435;EAS_AF=0.2113;AMR_AF=0.0807;AFR_AF=0.1687;EUR_AF=0.0895;SAS_AF=0.1871;AA=G|||;VT=SNP
8	38440955	rs11776459	G	C	100	PASS	AC=340;AF=0.0678914;AN=5008;NS=2504;DP=19301;EAS_AF=0.0506;AMR_AF=0.0476;AFR_AF=0.056;EUR_AF=0.0636;SAS_AF=0.1207;AA=C|||;VT=SNP
8	38441058	rs16887475	C	T	100	PASS	AC=321;AF=0.0640974;AN=5008;NS=2504;DP=20692;EAS_AF=0.0506;AMR_AF=0.0403;AFR_AF=0.056;EUR_AF=0.0567;SAS_AF=0.1135;AA=C|||;VT=SNP
8	38441105	rs2461342	T	C	100	PASS	AC=762;AF=0.152157;AN=5008;NS=2504;DP=18094;EAS_AF=0.2113;AMR_AF=0.0793;AFR_AF=0.1679;EUR_AF=0.0895;SAS_AF=0.1861;AA=C|||;VT=SNP
8	38441138	rs111427198	T	C	100	PASS	AC=322;AF=0.0642971;AN=5008;NS=2504;DP=17791;EAS_AF=0.0506;AMR_AF=0.0403;AFR_AF=0.056;EUR_AF=0.0577;SAS_AF=0.1135;AA=T|||;VT=SNP
8	38441641	rs2461343	A	G	100	PASS	AC=762;AF=0.152157;AN=5008;NS=2504;DP=19413;EAS_AF=0.2103;AMR_AF=0.0793;AFR_AF=0.1679;EUR_AF=0.0895;SAS_AF=0.1871;AA=A|||;VT=SNP
8	38441900	rs2461344	T	C	100	PASS	AC=762;AF=0.152157;AN=5008;NS=2504;DP=16635;EAS_AF=0.2103;AMR_AF=0.0793;AFR_AF=0.1679;EUR_AF=0.0895;SAS_AF=0.1871;AA=C|||;VT=SNP
8	38442043	rs16887478	G	A	100	PASS	AC=612;AF=0.122204;AN=5008;NS=2504;DP=18001;EAS_AF=0.0962;AMR_AF=0.1326;AFR_AF=0.1256;EUR_AF=0.1501;SAS_AF=0.1084;AA=G|||;VT=SNP
8	38442422	rs2461346	C	A	100	PASS	AC=762;AF=0.152157;AN=5008;NS=2504;DP=18658;EAS_AF=0.2103;AMR_AF=0.0793;AFR_AF=0.1679;EUR_AF=0.0895;SAS_AF=0.1871;AA=C|||;VT=SNP
8	38442598	rs2444999	T	C	100	PASS	AC=762;AF=0.152157;AN=5008;NS=2504;DP=20218;EAS_AF=0.2103;AMR_AF=0.0793;AFR_AF=0.1679;EUR_AF=0.0895;SAS_AF=0.1871;AA=C|||;VT=SNP
8	38443500	rs897342	T	A	100	PASS	AC=767;AF=0.153155;AN=5008;NS=2504;DP=16272;EAS_AF=0.0962;AMR_AF=0.1383;AFR_AF=0.239;EUR_AF=0.1501;SAS_AF=0.1094;AA=T|||;VT=SNP
8	38443553	rs897341	A	T	100	PASS	AC=762;AF=0.152157;AN=5008;NS=2504;DP=16895;EAS_AF=0.2103;AMR_AF=0.0793;AFR_AF=0.1679;EUR_AF=0.0895;SAS_AF=0.1871;AA=T|||;VT=SNP
8	38443666	rs1348886	C	T	100	PASS	AC=1297;AF=0.258986;AN=5008;NS=2504;DP=16960;EAS_AF=0.2133;AMR_AF=0.3228;AFR_AF=0.2005;EUR_AF=0.33;SAS_AF=0.2669;AA=C|||;VT=SNP
8	38444229	rs7004885	G	A	100	PASS	AC=1541;AF=0.307708;AN=5008;NS=2504;DP=16541;EAS_AF=0.2143;AMR_AF=0.3444;AFR_AF=0.3086;EUR_AF=0.3917;SAS_AF=0.2904;AA=G|||;VT=SNP
8	38444326	rs1671611	T	G	100	PASS	AC=4666;AF=0.931709;AN=5008;NS=2504;DP=15189;EAS_AF=0.9474;AMR_AF=0.9539;AFR_AF=0.9395;EUR_AF=0.9364;SAS_AF=0.8845;AA=G|||;VT=SNP
8	38444546	rs1671610	T	G	100	PASS	AC=893;AF=0.178315;AN=5008;NS=2504;DP=18534;EAS_AF=0.256;AMR_AF=0.1556;AFR_AF=0.1346;EUR_AF=0.1759;SAS_AF=0.1759;AA=T|||;VT=SNP
8	38444770	rs73676415	C	G	100	PASS	AC=431;AF=0.0860623;AN=5008;NS=2504;DP=18003;EAS_AF=0.0337;AMR_AF=0.0346;AFR_AF=0.0772;EUR_AF=0.0527;SAS_AF=0.2229;AA=C|||;VT=SNP
8	38444964	rs6998979	T	A	100	PASS	AC=1301;AF=0.259784;AN=5008;NS=2504;DP=18211;EAS_AF=0.2133;AMR_AF=0.3228;AFR_AF=0.2035;EUR_AF=0.33;SAS_AF=0.2669;AA=t|||;VT=SNP
8	38444984	rs1665530	A	T	100	PASS	AC=893;AF=0.178315;AN=5008;NS=2504;DP=17889;EAS_AF=0.256;AMR_AF=0.1556;AFR_AF=0.1346;EUR_AF=0.1759;SAS_AF=0.1759;AA=A|||;VT=SNP
8	38445267	rs6994675	A	G	100	PASS	AC=3769;AF=0.752596;AN=5008;NS=2504;DP=19464;EAS_AF=0.6915;AMR_AF=0.7983;AFR_AF=0.8048;EUR_AF=0.7604;SAS_AF=0.7045;AA=G|||;VT=SNP
8	38445425	rs1665529	C	A	100	PASS	AC=4661;AF=0.930711;AN=5008;NS=2504;DP=20845;EAS_AF=0.9474;AMR_AF=0.9539;AFR_AF=0.9395;EUR_AF=0.9364;SAS_AF=0.8793;AA=A|||;VT=SNP
8	38445567	rs7839748	G	T	100	PASS	AC=3769;AF=0.752596;AN=5008;NS=2504;DP=21365;EAS_AF=0.6915;AMR_AF=0.7983;AFR_AF=0.8048;EUR_AF=0.7604;SAS_AF=0.7045;AA=G|||;VT=SNP
8	38445604	rs1671609	G	A	100	PASS	AC=892;AF=0.178115;AN=5008;NS=2504;DP=20856;EAS_AF=0.256;AMR_AF=0.1556;AFR_AF=0.1346;EUR_AF=0.1759;SAS_AF=0.1748;AA=A|||;VT=SNP
8	38445678	rs7819171	C	G	100	PASS	AC=3773;AF=0.753395;AN=5008;NS=2504;DP=21038;EAS_AF=0.6915;AMR_AF=0.7983;AFR_AF=0.8048;EUR_AF=0.7604;SAS_AF=0.7086;AA=C|||;VT=SNP
8	38445697	rs1671608	C	G	100	PASS	AC=892;AF=0.178115;AN=5008;NS=2504;DP=21615;EAS_AF=0.256;AMR_AF=0.1556;AFR_AF=0.1346;EUR_AF=0.1759;SAS_AF=0.1748;AA=C|||;VT=SNP
8	38445999	rs1466050	A	G	100	PASS	AC=3774;AF=0.753594;AN=5008;NS=2504;DP=20372;EAS_AF=0.6915;AMR_AF=0.7983;AFR_AF=0.8048;EUR_AF=0.7604;SAS_AF=0.7096;AA=A|||;VT=SNP
8	38446041	rs1665528	G	A	100	PASS	AC=893;AF=0.178315;AN=5008;NS=2504;DP=20468;EAS_AF=0.256;AMR_AF=0.1571;AFR_AF=0.1346;EUR_AF=0.1759;SAS_AF=0.1748;AA=A|||;VT=SNP
8	38446213	rs1550880	T	C	100	PASS	AC=4666;AF=0.931709;AN=5008;NS=2504;DP=16980;EAS_AF=0.9474;AMR_AF=0.9539;AFR_AF=0.9395;EUR_AF=0.9364;SAS_AF=0.8845;AA=C|||;VT=SNP
8	38446583	rs1665527	C	G	100	PASS	AC=4661;AF=0.930711;AN=5008;NS=2504;DP=19011;EAS_AF=0.9474;AMR_AF=0.9539;AFR_AF=0.9395;EUR_AF=0.9364;SAS_AF=0.8793;AA=G|||;VT=SNP
8	38446782	rs4398877	A	G	100	PASS	AC=3775;AF=0.753794;AN=5008;NS=2504;DP=19691;EAS_AF=0.6915;AMR_AF=0.7983;AFR_AF=0.8048;EUR_AF=0.7604;SAS_AF=0.7106;AA=A|||;VT=SNP
8	38446793	rs2121518	T	C	100	PASS	AC=3775;AF=0.753794;AN=5008;NS=2504;DP=19793;EAS_AF=0.6915;AMR_AF=0.7983;AFR_AF=0.8048;EUR_AF=0.7604;SAS_AF=0.7106;AA=T|||;VT=SNP
8	38446937	rs1550879	A	G	100	PASS	AC=4666;AF=0.931709;AN=5008;NS=2504;DP=23049;EAS_AF=0.9474;AMR_AF=0.9539;AFR_AF=0.9395;EUR_AF=0.9364;SAS_AF=0.8845;AA=G|||;VT=SNP
8	38446987	rs1550878	G	A	100	PASS	AC=3769;AF=0.752596;AN=5008;NS=2504;DP=21925;EAS_AF=0.6915;AMR_AF=0.7983;AFR_AF=0.8048;EUR_AF=0.7604;SAS_AF=0.7045;AA=A|||;VT=SNP
8	38447089	rs1471010	C	A	100	PASS	AC=892;AF=0.178115;AN=5008;NS=2504;DP=18704;EAS_AF=0.256;AMR_AF=0.1556;AFR_AF=0.1346;EUR_AF=0.1759;SAS_AF=0.1748;AA=C|||;VT=SNP
8	38447248	rs1466049	A	G	100	PASS	AC=3769;AF=0.752596;AN=5008;NS=2504;DP=18721;EAS_AF=0.6915;AMR_AF=0.7983;AFR_AF=0.8048;EUR_AF=0.7604;SAS_AF=0.7045;AA=G|||;VT=SNP
8	38447349	rs1471009	C	G	100	PASS	AC=893;AF=0.178315;AN=5008;NS=2504;DP=21496;EAS_AF=0.256;AMR_AF=0.1556;AFR_AF=0.1346;EUR_AF=0.1769;SAS_AF=0.1748;AA=C|||;VT=SNP
8	38447494	rs113444824	A	C	100	PASS	AC=314;AF=0.0626997;AN=5008;NS=2504;DP=18082;EAS_AF=0.0526;AMR_AF=0.0389;AFR_AF=0.0492;EUR_AF=0.0577;SAS_AF=0.1135;AA=A|||;VT=SNP
8	38447575	rs4392863	A	G	100	PASS	AC=3770;AF=0.752796;AN=5008;NS=2504;DP=16646;EAS_AF=0.6915;AMR_AF=0.7983;AFR_AF=0.8048;EUR_AF=0.7614;SAS_AF=0.7045;AA=A|||;VT=SNP
8	38447580	rs1993349	A	G	100	PASS	AC=3770;AF=0.752796;AN=5008;NS=2504;DP=16589;EAS_AF=0.6915;AMR_AF=0.7983;AFR_AF=0.8048;EUR_AF=0.7614;SAS_AF=0.7045;AA=A|||;VT=SNP
8	38447583	rs2593101	C	T	100	PASS	AC=4666;AF=0.931709;AN=5008;NS=2504;DP=16119;EAS_AF=0.9474;AMR_AF=0.9539;AFR_AF=0.9395;EUR_AF=0.9364;SAS_AF=0.8845;AA=T|||;VT=SNP
8	38447624	rs1993348	T	G	100	PASS	AC=892;AF=0.178115;AN=5008;NS=2504;DP=17525;EAS_AF=0.256;AMR_AF=0.1556;AFR_AF=0.1346;EUR_AF=0.1759;SAS_AF=0.1748;AA=T|||;VT=SNP
8	38447794	rs1993347	T	C	100	PASS	AC=3769;AF=0.752596;AN=5008;NS=2504;DP=20143;EAS_AF=0.6915;AMR_AF=0.7983;AFR_AF=0.8048;EUR_AF=0.7604;SAS_AF=0.7045;AA=T|||;VT=SNP
8	38447844	rs1993346	C	G	100	PASS	AC=3772;AF=0.753195;AN=5008;NS=2504;DP=18991;EAS_AF=0.6915;AMR_AF=0.7983;AFR_AF=0.8071;EUR_AF=0.7604;SAS_AF=0.7045;AA=G|||;VT=SNP
8	38447873	rs2593100	C	T	100	PASS	AC=4710;AF=0.940495;AN=5008;NS=2504;DP=18579;EAS_AF=0.9474;AMR_AF=0.9568;AFR_AF=0.9713;EUR_AF=0.9364;SAS_AF=0.8845;AA=T|||;VT=SNP
8	38447983	rs2593099	C	G	100	PASS	AC=892;AF=0.178115;AN=5008;NS=2504;DP=17124;EAS_AF=0.256;AMR_AF=0.1556;AFR_AF=0.1346;EUR_AF=0.1759;SAS_AF=0.1748;AA=C|||;VT=SNP
8	38448312	rs2593098	A	G	100	PASS	AC=896;AF=0.178914;AN=5008;NS=2504;DP=18343;EAS_AF=0.256;AMR_AF=0.1556;AFR_AF=0.1346;EUR_AF=0.1759;SAS_AF=0.1789;AA=A|||;VT=SNP
8	38448336	rs7833261	C	G	100	PASS	AC=3814;AF=0.761581;AN=5008;NS=2504;DP=17860;EAS_AF=0.6915;AMR_AF=0.8012;AFR_AF=0.8366;EUR_AF=0.7604;SAS_AF=0.7055;AA=C|||;VT=SNP
8	38448439	rs2604492	T	C	100	PASS	AC=4711;AF=0.940695;AN=5008;NS=2504;DP=18215;EAS_AF=0.9474;AMR_AF=0.9568;AFR_AF=0.9713;EUR_AF=0.9374;SAS_AF=0.8845;AA=t|||;VT=SNP
8	38448532	rs2604491	T	C	100	PASS	AC=898;AF=0.179313;AN=5008;NS=2504;DP=18153;EAS_AF=0.256;AMR_AF=0.1556;AFR_AF=0.1346;EUR_AF=0.1759;SAS_AF=0.181;AA=T|||;VT=SNP
8	38448897	rs2593097	C	T	100	PASS	AC=4713;AF=0.941094;AN=5008;NS=2504;DP=16826;EAS_AF=0.9474;AMR_AF=0.9568;AFR_AF=0.9713;EUR_AF=0.9364;SAS_AF=0.8875;AA=T|||;VT=SNP
8	38448914	rs1455189	A	G	100	PASS	AC=3815;AF=0.761781;AN=5008;NS=2504;DP=16230;EAS_AF=0.6915;AMR_AF=0.8012;AFR_AF=0.8366;EUR_AF=0.7604;SAS_AF=0.7065;AA=A|||;VT=SNP
8	38449052	rs182754	T	A	100	PASS	AC=887;AF=0.177117;AN=5008;NS=2504;DP=18495;EAS_AF=0.253;AMR_AF=0.1556;AFR_AF=0.1346;EUR_AF=0.175;SAS_AF=0.1738;AA=T|||;VT=SNP
8	38449142	rs327925	G	C	100	PASS	AC=893;AF=0.178315;AN=5008;NS=2504;DP=17689;EAS_AF=0.255;AMR_AF=0.1556;AFR_AF=0.1346;EUR_AF=0.1759;SAS_AF=0.1769;AA=G|||;VT=SNP
8	38449158	rs2411275	T	C	100	PASS	AC=3815;AF=0.761781;AN=5008;NS=2504;DP=17488;EAS_AF=0.6925;AMR_AF=0.8012;AFR_AF=0.8366;EUR_AF=0.7604;SAS_AF=0.7055;AA=C|||;VT=SNP
8	38449276	rs2411276	C	T	100	PASS	AC=3817;AF=0.762181;AN=5008;NS=2504;DP=16049;EAS_AF=0.6925;AMR_AF=0.8012;AFR_AF=0.8366;EUR_AF=0.7614;SAS_AF=0.7065;AA=C|||;VT=SNP
8	38449364	rs172913	T	C	100	PASS	AC=4716;AF=0.941693;AN=5008;NS=2504;DP=15847;EAS_AF=0.9484;AMR_AF=0.9424;AFR_AF=0.9713;EUR_AF=0.9364;SAS_AF=0.8998;AA=C|||;VT=SNP
8	38449868	rs327924	T	C	100	PASS	AC=1844;AF=0.368211;AN=5008;NS=2504;DP=16755;EAS_AF=0.3403;AMR_AF=0.3127;AFR_AF=0.5091;EUR_AF=0.2813;SAS_AF=0.3354;AA=C|||;VT=SNP
8	38449876	rs7842222	C	A	100	PASS	AC=1733;AF=0.346046;AN=5008;NS=2504;DP=16628;EAS_AF=0.2976;AMR_AF=0.3314;AFR_AF=0.3487;EUR_AF=0.4423;SAS_AF=0.3037;AA=A|||;VT=SNP
8	38450068	rs327923	G	A	100	PASS	AC=2771;AF=0.553315;AN=5008;NS=2504;DP=18350;EAS_AF=0.5704;AMR_AF=0.5893;AFR_AF=0.5083;EUR_AF=0.5676;SAS_AF=0.5562;AA=A|||;VT=SNP
8	38450073	rs7842538	C	T	100	PASS	AC=1629;AF=0.32528;AN=5008;NS=2504;DP=18369;EAS_AF=0.25;AMR_AF=0.3285;AFR_AF=0.4017;EUR_AF=0.3777;SAS_AF=0.2434;AA=C|||;VT=SNP
8	38450085	rs7819271	T	A	100	PASS	AC=1632;AF=0.325879;AN=5008;NS=2504;DP=18418;EAS_AF=0.252;AMR_AF=0.3285;AFR_AF=0.4009;EUR_AF=0.3787;SAS_AF=0.2444;AA=T|||;VT=SNP
8	38450131	rs6474427	T	C	100	PASS	AC=1743;AF=0.348043;AN=5008;NS=2504;DP=18227;EAS_AF=0.254;AMR_AF=0.3429;AFR_AF=0.4478;EUR_AF=0.4085;SAS_AF=0.2515;AA=C|||;VT=SNP
8	38450406	rs113047236	C	T	100	PASS	AC=248;AF=0.0495208;AN=5008;NS=2504;DP=17695;EAS_AF=0.0169;AMR_AF=0.0303;AFR_AF=0.0136;EUR_AF=0.0805;SAS_AF=0.1135;AA=C|||;VT=SNP
8	38450584	rs10111943	G	C	100	PASS	AC=1128;AF=0.22524;AN=5008;NS=2504;DP=19397;EAS_AF=0.2212;AMR_AF=0.1729;AFR_AF=0.4372;EUR_AF=0.1183;SAS_AF=0.09;AA=C|||;VT=SNP
8	38450882	rs11996104	A	G	100	PASS	AC=776;AF=0.154952;AN=5008;NS=2504;DP=19358;EAS_AF=0.2401;AMR_AF=0.147;AFR_AF=0.1808;EUR_AF=0.0845;SAS_AF=0.1104;AA=A|||;VT=SNP
8	38450990	rs327922	T	C	100	PASS	AC=3298;AF=0.658546;AN=5008;NS=2504;DP=19246;EAS_AF=0.5546;AMR_AF=0.7104;AFR_AF=0.6989;EUR_AF=0.7465;SAS_AF=0.5838;AA=t|||;VT=SNP
8	38451109	rs73602031	G	C	100	PASS	AC=1331;AF=0.265775;AN=5008;NS=2504;DP=19116;EAS_AF=0.256;AMR_AF=0.1988;AFR_AF=0.4523;EUR_AF=0.162;SAS_AF=0.1779;AA=G|||;VT=SNP
8	38451180	rs66644096	C	T	100	PASS	AC=630;AF=0.125799;AN=5008;NS=2504;DP=20145;EAS_AF=0.2391;AMR_AF=0.1427;AFR_AF=0.1172;EUR_AF=0.0815;SAS_AF=0.0542;AA=C|||;VT=SNP
8	38451294	rs58724720	T	A	100	PASS	AC=1054;AF=0.210463;AN=5008;NS=2504;DP=19448;EAS_AF=0.2391;AMR_AF=0.1599;AFR_AF=0.4206;EUR_AF=0.0835;SAS_AF=0.0634;AA=A|||;VT=SNP
8	38451365	rs76458695	G	A	100	PASS	AC=1104;AF=0.220447;AN=5008;NS=2504;DP=18401;EAS_AF=0.2381;AMR_AF=0.1614;AFR_AF=0.4198;EUR_AF=0.0835;SAS_AF=0.1155;AA=A|||;VT=SNP
8	38451464	rs57863983	C	T	100	PASS	AC=1100;AF=0.219649;AN=5008;NS=2504;DP=17789;EAS_AF=0.2381;AMR_AF=0.1614;AFR_AF=0.4191;EUR_AF=0.0835;SAS_AF=0.1125;AA=T|||;VT=SNP
8	38451563	rs58416964	G	A	100	PASS	AC=1045;AF=0.208666;AN=5008;NS=2504;DP=18047;EAS_AF=0.2371;AMR_AF=0.0821;AFR_AF=0.4191;EUR_AF=0.0845;SAS_AF=0.1125;AA=A|||;VT=SNP
8	38451746	rs56709938	A	G	100	PASS	AC=1095;AF=0.21865;AN=5008;NS=2504;DP=15757;EAS_AF=0.247;AMR_AF=0.085;AFR_AF=0.4486;EUR_AF=0.0835;SAS_AF=0.1125;AA=G|||;VT=SNP
8	38451763	rs57763800	T	C	100	PASS	AC=1091;AF=0.217851;AN=5008;NS=2504;DP=15968;EAS_AF=0.247;AMR_AF=0.0836;AFR_AF=0.4463;EUR_AF=0.0835;SAS_AF=0.1125;AA=T|||;VT=SNP
8	38451865	rs34140666	G	A	100	PASS	AC=1038;AF=0.207268;AN=5008;NS=2504;DP=15894;EAS_AF=0.0645;AMR_AF=0.2032;AFR_AF=0.121;EUR_AF=0.3847;SAS_AF=0.2914;AA=G|||;VT=SNP
8	38451957	rs60406178	G	A	100	PASS	AC=1071;AF=0.213858;AN=5008;NS=2504;DP=14777;EAS_AF=0.2361;AMR_AF=0.0836;AFR_AF=0.4463;EUR_AF=0.0835;SAS_AF=0.1033;AA=G|||;VT=SNP
8	38452590	rs72632574	T	C	100	PASS	AC=1187;AF=0.237021;AN=5008;NS=2504;DP=19627;EAS_AF=0.4206;AMR_AF=0.3184;AFR_AF=0.0862;EUR_AF=0.2207;SAS_AF=0.2106;AA=T|||;VT=SNP
8	38452987	rs76604739	A	G	100	PASS	AC=678;AF=0.135383;AN=5008;NS=2504;DP=18303;EAS_AF=0.2391;AMR_AF=0.0677;AFR_AF=0.1543;EUR_AF=0.0845;SAS_AF=0.1033;AA=A|||;VT=SNP
8	38453482	rs75663814	T	C	100	PASS	AC=267;AF=0.0533147;AN=5008;NS=2504;DP=12590;EAS_AF=0.1429;AMR_AF=0.0202;AFR_AF=0.0227;EUR_AF=0.0139;SAS_AF=0.0665;AA=T|||;VT=SNP
8	38453801	rs1665533	T	C	100	PASS	AC=2065;AF=0.41234;AN=5008;NS=2504;DP=15462;EAS_AF=0.2113;AMR_AF=0.5375;AFR_AF=0.2542;EUR_AF=0.6362;SAS_AF=0.5143;AA=t|||;VT=SNP
8	38454017	rs2604496	T	C	100	PASS	AC=2025;AF=0.404353;AN=5008;NS=2504;DP=17032;EAS_AF=0.2113;AMR_AF=0.5346;AFR_AF=0.2383;EUR_AF=0.6292;SAS_AF=0.5041;AA=T|||;VT=SNP
8	38455096	rs35352052	C	T	100	PASS	AC=503;AF=0.100439;AN=5008;NS=2504;DP=18747;EAS_AF=0.0228;AMR_AF=0.0562;AFR_AF=0.1634;EUR_AF=0.0596;SAS_AF=0.1687;AA=C|||;VT=SNP
8	38455501	rs73602045	T	A	100	PASS	AC=682;AF=0.136182;AN=5008;NS=2504;DP=11954;EAS_AF=0.2431;AMR_AF=0.0634;AFR_AF=0.1467;EUR_AF=0.0825;SAS_AF=0.1186;AA=t|||;VT=SNP
8	38456527	rs13259928	C	T	100	PASS	AC=1490;AF=0.297524;AN=5008;NS=2504;DP=17200;EAS_AF=0.0883;AMR_AF=0.2363;AFR_AF=0.3669;EUR_AF=0.3996;SAS_AF=0.3579;AA=C|||;VT=SNP
8	38457123	rs327931	C	T	100	PASS	AC=824;AF=0.164537;AN=5008;NS=2504;DP=15276;EAS_AF=0.1329;AMR_AF=0.3069;AFR_AF=0.0719;EUR_AF=0.2346;SAS_AF=0.1493;AA=C|||;VT=SNP
8	38457458	rs7834231	A	G	100	PASS	AC=2984;AF=0.595847;AN=5008;NS=2504;DP=14634;EAS_AF=0.626;AMR_AF=0.6009;AFR_AF=0.416;EUR_AF=0.6779;SAS_AF=0.7198;AA=A|||;VT=SNP
8	38457520	rs6474430	G	T	100	PASS	AC=3651;AF=0.729034;AN=5008;NS=2504;DP=13790;EAS_AF=0.87;AMR_AF=0.6585;AFR_AF=0.553;EUR_AF=0.7594;SAS_AF=0.8405;AA=G|||;VT=SNP
8	38457758	rs15078	G	A	100	PASS	AC=2348;AF=0.46885;AN=5008;NS=2504;DP=17667;EAS_AF=0.7986;AMR_AF=0.33;AFR_AF=0.3926;EUR_AF=0.3211;SAS_AF=0.4826;AA=g|||;VT=SNP
8	38458109	rs327933	C	A	100	PASS	AC=3517;AF=0.702276;AN=5008;NS=2504;DP=18370;EAS_AF=0.6607;AMR_AF=0.8588;AFR_AF=0.6271;EUR_AF=0.8598;SAS_AF=0.5736;AA=a|||;VT=SNP
8	38458371	rs3802323	G	T	100	PASS	AC=2669;AF=0.532947;AN=5008;NS=2504;DP=16137;EAS_AF=0.6488;AMR_AF=0.379;AFR_AF=0.6815;EUR_AF=0.3579;SAS_AF=0.502;AA=g|||;VT=SNP
8	38458696	rs7812668	T	C	100	PASS	AC=1340;AF=0.267572;AN=5008;NS=2504;DP=14900;EAS_AF=0.2827;AMR_AF=0.1427;AFR_AF=0.3026;EUR_AF=0.1899;SAS_AF=0.3732;AA=t|||;VT=SNP;EX_TARGET
8	38458802	rs327935	A	C	100	PASS	AC=3240;AF=0.646965;AN=5008;NS=2504;DP=16595;EAS_AF=0.7202;AMR_AF=0.8314;AFR_AF=0.3381;EUR_AF=0.8499;SAS_AF=0.6493;AA=C|||;VT=SNP
8	38459737	rs17582785	T	C	100	PASS	AC=620;AF=0.123802;AN=5008;NS=2504;DP=18066;EAS_AF=0.0387;AMR_AF=0.1671;AFR_AF=0.0242;EUR_AF=0.2833;SAS_AF=0.1513;AA=T|||;VT=SNP
8	38459779	rs327936	G	A	100	PASS	AC=1560;AF=0.311502;AN=5008;NS=2504;DP=16556;EAS_AF=0.256;AMR_AF=0.5086;AFR_AF=0.115;EUR_AF=0.503;SAS_AF=0.2975;AA=G|||;VT=SNP
8	38459904	rs10093892	T	C	100	PASS	AC=1348;AF=0.269169;AN=5008;NS=2504;DP=15445;EAS_AF=0.2817;AMR_AF=0.1585;AFR_AF=0.2912;EUR_AF=0.1879;SAS_AF=0.3885;AA=T|||;VT=SNP
8	38460142	rs7828011	G	A	100	PASS	AC=1772;AF=0.353834;AN=5008;NS=2504;DP=17706;EAS_AF=0.2817;AMR_AF=0.1816;AFR_AF=0.5998;EUR_AF=0.1889;SAS_AF=0.3875;AA=G|||;VT=SNP
8	38460284	rs327937	C	T	100	PASS	AC=3022;AF=0.603435;AN=5008;NS=2504;DP=19599;EAS_AF=0.7173;AMR_AF=0.8055;AFR_AF=0.2496;EUR_AF=0.8111;SAS_AF=0.6074;AA=C|||;VT=SNP
8	38460773	rs327938	C	T	100	PASS	AC=3018;AF=0.602636;AN=5008;NS=2504;DP=24249;EAS_AF=0.7173;AMR_AF=0.8055;AFR_AF=0.2489;EUR_AF=0.8072;SAS_AF=0.6084;AA=C|||;VT=SNP
8	38462546	rs7817409	C	T	100	PASS	AC=1424;AF=0.284345;AN=5008;NS=2504;DP=14881;EAS_AF=0.0863;AMR_AF=0.1354;AFR_AF=0.4796;EUR_AF=0.1412;SAS_AF=0.4775;AA=C|||;VT=SNP
8	38462707	rs145609720	T	G	100	PASS	AC=317;AF=0.0632987;AN=5008;NS=2504;DP=15688;EAS_AF=0.0635;AMR_AF=0.0317;AFR_AF=0.0363;EUR_AF=0.0567;SAS_AF=0.1288;AA=T|||;VT=SNP
8	38463938	rs55836262	T	G	100	PASS	AC=1401;AF=0.279752;AN=5008;NS=2504;DP=19676;EAS_AF=0.5407;AMR_AF=0.3228;AFR_AF=0.0582;EUR_AF=0.3608;SAS_AF=0.1963;AA=G|||;VT=SNP
8	38463961	rs72632587	C	A	100	PASS	AC=1398;AF=0.279153;AN=5008;NS=2504;DP=20150;EAS_AF=0.5407;AMR_AF=0.3199;AFR_AF=0.0582;EUR_AF=0.3608;SAS_AF=0.1953;AA=A|||;VT=SNP
8	38464140	rs58338282	T	C	100	PASS	AC=1399;AF=0.279353;AN=5008;NS=2504;DP=21625;EAS_AF=0.5407;AMR_AF=0.3199;AFR_AF=0.0598;EUR_AF=0.3598;SAS_AF=0.1953;AA=C|||;VT=SNP
8	38464442	rs72632592	T	C	100	PASS	AC=1399;AF=0.279353;AN=5008;NS=2504;DP=23200;EAS_AF=0.5407;AMR_AF=0.3199;AFR_AF=0.0598;EUR_AF=0.3598;SAS_AF=0.1953;AA=C|||;VT=SNP
8	38464486	rs72632593	G	T	100	PASS	AC=1399;AF=0.279353;AN=5008;NS=2504;DP=22828;EAS_AF=0.5407;AMR_AF=0.3199;AFR_AF=0.0598;EUR_AF=0.3598;SAS_AF=0.1953;AA=T|||;VT=SNP
8	38464526	rs72632595	T	C	100	PASS	AC=1401;AF=0.279752;AN=5008;NS=2504;DP=20650;EAS_AF=0.5407;AMR_AF=0.3199;AFR_AF=0.0598;EUR_AF=0.3598;SAS_AF=0.1973;AA=T|||;VT=SNP
8	38464528	rs72632596	G	A	100	PASS	AC=1401;AF=0.279752;AN=5008;NS=2504;DP=20577;EAS_AF=0.5407;AMR_AF=0.3199;AFR_AF=0.0598;EUR_AF=0.3598;SAS_AF=0.1973;AA=A|||;VT=SNP
8	38464609	rs72632597	A	G	100	PASS	AC=1399;AF=0.279353;AN=5008;NS=2504;DP=21411;EAS_AF=0.5407;AMR_AF=0.3199;AFR_AF=0.0598;EUR_AF=0.3598;SAS_AF=0.1953;AA=G|||;VT=SNP
8	38464729	rs72632598	A	G	100	PASS	AC=1399;AF=0.279353;AN=5008;NS=2504;DP=19084;EAS_AF=0.5407;AMR_AF=0.3199;AFR_AF=0.0598;EUR_AF=0.3598;SAS_AF=0.1953;AA=G|||;VT=SNP
8	38464745	rs13273232	A	G	100	PASS	AC=320;AF=0.0638978;AN=5008;NS=2504;DP=18122;EAS_AF=0.0109;AMR_AF=0.0677;AFR_AF=0.0514;EUR_AF=0.1322;SAS_AF=0.0624;AA=A|||;VT=SNP
8	38465017	rs13267341	G	A	100	PASS	AC=631;AF=0.125998;AN=5008;NS=2504;DP=15183;EAS_AF=0.0109;AMR_AF=0.0807;AFR_AF=0.2776;EUR_AF=0.1352;SAS_AF=0.0624;AA=G|||;VT=SNP
8	38465136	rs12678514	T	G	100	PASS	AC=1399;AF=0.279353;AN=5008;NS=2504;DP=16956;EAS_AF=0.5397;AMR_AF=0.3199;AFR_AF=0.0598;EUR_AF=0.3608;SAS_AF=0.1953;AA=G|||;VT=SNP
8	38465423	rs12675671	G	A	100	PASS	AC=1397;AF=0.278954;AN=5008;NS=2504;DP=18069;EAS_AF=0.5397;AMR_AF=0.3184;AFR_AF=0.0598;EUR_AF=0.3598;SAS_AF=0.1953;AA=G|||;VT=SNP
8	38465473	rs58518014	A	G	100	PASS	AC=1397;AF=0.278954;AN=5008;NS=2504;DP=18527;EAS_AF=0.5397;AMR_AF=0.3184;AFR_AF=0.0598;EUR_AF=0.3598;SAS_AF=0.1953;AA=A|||;VT=SNP
8	38465547	rs12677289	C	G	100	PASS	AC=1397;AF=0.278954;AN=5008;NS=2504;DP=19636;EAS_AF=0.5397;AMR_AF=0.3184;AFR_AF=0.0598;EUR_AF=0.3598;SAS_AF=0.1953;AA=G|||;VT=SNP
8	38465790	rs4733886	T	G	100	PASS	AC=1395;AF=0.278554;AN=5008;NS=2504;DP=18511;EAS_AF=0.5397;AMR_AF=0.3184;AFR_AF=0.0598;EUR_AF=0.3579;SAS_AF=0.1953;AA=G|||;VT=SNP
8	38465928	rs4733887	A	G	100	PASS	AC=1397;AF=0.278954;AN=5008;NS=2504;DP=18529;EAS_AF=0.5397;AMR_AF=0.3184;AFR_AF=0.0598;EUR_AF=0.3598;SAS_AF=0.1953;AA=A|||;VT=SNP
8	38466128	rs78772651	G	A	100	PASS	AC=1393;AF=0.278155;AN=5008;NS=2504;DP=17650;EAS_AF=0.5367;AMR_AF=0.3184;AFR_AF=0.059;EUR_AF=0.3598;SAS_AF=0.1953;AA=G|||;VT=SNP
8	38466129	rs75143629	G	A	100	PASS	AC=1393;AF=0.278155;AN=5008;NS=2504;DP=17733;EAS_AF=0.5367;AMR_AF=0.3184;AFR_AF=0.059;EUR_AF=0.3598;SAS_AF=0.1953;AA=g|||;VT=SNP
8	38466133	rs112310540	G	A	100	PASS	AC=1393;AF=0.278155;AN=5008;NS=2504;DP=17737;EAS_AF=0.5367;AMR_AF=0.3184;AFR_AF=0.059;EUR_AF=0.3598;SAS_AF=0.1953;AA=G|||;VT=SNP
8	38466355	rs1665503	G	A	100	PASS	AC=1660;AF=0.33147;AN=5008;NS=2504;DP=18641;EAS_AF=0.4107;AMR_AF=0.4726;AFR_AF=0.1619;EUR_AF=0.3986;SAS_AF=0.3098;AA=G|||;VT=SNP
8	38466443	rs2445001	A	G	100	PASS	AC=3693;AF=0.73742;AN=5008;NS=2504;DP=18083;EAS_AF=0.9613;AMR_AF=0.8732;AFR_AF=0.5;EUR_AF=0.8946;SAS_AF=0.5695;AA=G|||;VT=SNP
8	38466447	rs72633406	T	A	100	PASS	AC=1397;AF=0.278954;AN=5008;NS=2504;DP=18079;EAS_AF=0.5397;AMR_AF=0.3184;AFR_AF=0.0598;EUR_AF=0.3598;SAS_AF=0.1953;AA=T|||;VT=SNP
8	38466670	rs150121075	C	T	100	PASS	AC=298;AF=0.0595048;AN=5008;NS=2504;DP=15687;EAS_AF=0.0556;AMR_AF=0.0331;AFR_AF=0.0386;EUR_AF=0.0547;SAS_AF=0.1155;AA=C|||;VT=SNP
8	38466739	rs72633407	A	G	100	PASS	AC=1334;AF=0.266374;AN=5008;NS=2504;DP=15517;EAS_AF=0.4881;AMR_AF=0.3141;AFR_AF=0.0605;EUR_AF=0.3579;SAS_AF=0.1881;AA=A|||;VT=SNP
8	38466911	rs72633410	C	T	100	PASS	AC=1397;AF=0.278954;AN=5008;NS=2504;DP=15227;EAS_AF=0.5397;AMR_AF=0.3184;AFR_AF=0.0598;EUR_AF=0.3598;SAS_AF=0.1953;AA=T|||;VT=SNP
8	38466948	rs112010704	G	A	100	PASS	AC=296;AF=0.0591054;AN=5008;NS=2504;DP=13593;EAS_AF=0.0556;AMR_AF=0.0303;AFR_AF=0.0386;EUR_AF=0.0547;SAS_AF=0.1155;AA=G|||;VT=SNP
8	38467007	rs12676751	G	A	100	PASS	AC=1397;AF=0.278954;AN=5008;NS=2504;DP=13203;EAS_AF=0.5397;AMR_AF=0.3184;AFR_AF=0.0598;EUR_AF=0.3598;SAS_AF=0.1953;AA=G|||;VT=SNP
8	38467234	rs6991431	A	G	100	PASS	AC=984;AF=0.196486;AN=5008;NS=2504;DP=19719;EAS_AF=0.0575;AMR_AF=0.0706;AFR_AF=0.4629;EUR_AF=0.0596;SAS_AF=0.2096;AA=A|||;VT=SNP
8	38467740	rs72633412	G	A	100	PASS	AC=1399;AF=0.279353;AN=5008;NS=2504;DP=18742;EAS_AF=0.5407;AMR_AF=0.3199;AFR_AF=0.0598;EUR_AF=0.3598;SAS_AF=0.1953;AA=G|||;VT=SNP
8	38467919	rs35313666	A	T	100	PASS	AC=1937;AF=0.386781;AN=5008;NS=2504;DP=17365;EAS_AF=0.4841;AMR_AF=0.4006;AFR_AF=0.3192;EUR_AF=0.496;SAS_AF=0.2556;AA=T|||;VT=SNP
8	38468504	rs34147027	C	T	100	PASS	AC=315;AF=0.0628994;AN=5008;NS=2504;DP=18737;EAS_AF=0.0109;AMR_AF=0.0692;AFR_AF=0.0446;EUR_AF=0.1352;SAS_AF=0.0624;AA=C|||;VT=SNP
8	38468605	rs2593095	G	A	100	PASS	AC=2333;AF=0.465855;AN=5008;NS=2504;DP=16257;EAS_AF=0.4772;AMR_AF=0.5014;AFR_AF=0.5287;EUR_AF=0.4046;SAS_AF=0.407;AA=G|||;VT=SNP
8	38468681	rs2593094	G	A	100	PASS	AC=4268;AF=0.852236;AN=5008;NS=2504;DP=17150;EAS_AF=0.9613;AMR_AF=0.9049;AFR_AF=0.8449;EUR_AF=0.8996;SAS_AF=0.6636;AA=G|||;VT=SNP
8	38468811	rs1966887	C	T	100	PASS	AC=1932;AF=0.385783;AN=5008;NS=2504;DP=17157;EAS_AF=0.4841;AMR_AF=0.4035;AFR_AF=0.3169;EUR_AF=0.493;SAS_AF=0.2546;AA=C|||;VT=SNP
8	38468851	rs1838930	C	G	100	PASS	AC=1329;AF=0.265375;AN=5008;NS=2504;DP=17272;EAS_AF=0.4732;AMR_AF=0.3213;AFR_AF=0.0598;EUR_AF=0.3598;SAS_AF=0.1922;AA=C|||;VT=SNP
8	38468866	rs189792	C	T	100	PASS	AC=3050;AF=0.609026;AN=5008;NS=2504;DP=17188;EAS_AF=0.5159;AMR_AF=0.5965;AFR_AF=0.6657;EUR_AF=0.504;SAS_AF=0.7454;AA=C|||;VT=SNP
8	38469095	rs16887548	A	C	100	PASS	AC=1325;AF=0.264577;AN=5008;NS=2504;DP=17564;EAS_AF=0.4732;AMR_AF=0.3228;AFR_AF=0.0598;EUR_AF=0.3598;SAS_AF=0.1871;AA=A|||;VT=SNP
8	38469303	rs7832232	A	G	100	PASS	AC=1936;AF=0.386581;AN=5008;NS=2504;DP=16730;EAS_AF=0.4841;AMR_AF=0.4035;AFR_AF=0.3185;EUR_AF=0.495;SAS_AF=0.2546;AA=G|||;VT=SNP
8	38469527	rs60363452	T	C	100	PASS	AC=1340;AF=0.267572;AN=5008;NS=2504;DP=15481;EAS_AF=0.4732;AMR_AF=0.3228;AFR_AF=0.0666;EUR_AF=0.3608;SAS_AF=0.1922;AA=C|||;VT=SNP
8	38469599	rs57332526	G	A	100	PASS	AC=1336;AF=0.266773;AN=5008;NS=2504;DP=14375;EAS_AF=0.4732;AMR_AF=0.3213;AFR_AF=0.0658;EUR_AF=0.3588;SAS_AF=0.1922;AA=G|||;VT=SNP
8	38469602	rs11778736	A	C	100	PASS	AC=1336;AF=0.266773;AN=5008;NS=2504;DP=14236;EAS_AF=0.4732;AMR_AF=0.3213;AFR_AF=0.0658;EUR_AF=0.3588;SAS_AF=0.1922;AA=C|||;VT=SNP
8	38469671	rs11774736	G	C	100	PASS	AC=1356;AF=0.270767;AN=5008;NS=2504;DP=6059;EAS_AF=0.4732;AMR_AF=0.3228;AFR_AF=0.0794;EUR_AF=0.3598;SAS_AF=0.1922;AA=C|||;VT=SNP
8	38470624	rs16887551	G	A	100	PASS	AC=1254;AF=0.250399;AN=5008;NS=2504;DP=18062;EAS_AF=0.4742;AMR_AF=0.2839;AFR_AF=0.0779;EUR_AF=0.3012;SAS_AF=0.1769;AA=A|||;VT=SNP
8	38470916	rs75164797	C	G	100	PASS	AC=159;AF=0.0317492;AN=5008;NS=2504;DP=21527;EAS_AF=0.0238;AMR_AF=0.0187;AFR_AF=0.0113;EUR_AF=0.0507;SAS_AF=0.0573;AA=C|||;VT=SNP
8	38471195	rs7835133	C	T	100	PASS	AC=1396;AF=0.278754;AN=5008;NS=2504;DP=23570;EAS_AF=0.0476;AMR_AF=0.2133;AFR_AF=0.3714;EUR_AF=0.3002;SAS_AF=0.4162;AA=C|||;VT=SNP
8	38471372	rs7835320	C	T	100	PASS	AC=1402;AF=0.279952;AN=5008;NS=2504;DP=20197;EAS_AF=0.0476;AMR_AF=0.2161;AFR_AF=0.3752;EUR_AF=0.3002;SAS_AF=0.4151;AA=C|||;VT=SNP
8	38471500	rs17583015	C	G	100	PASS	AC=232;AF=0.0463259;AN=5008;NS=2504;DP=20795;EAS_AF=0.0347;AMR_AF=0.0418;AFR_AF=0.0068;EUR_AF=0.0825;SAS_AF=0.0777;AA=C|||;VT=SNP
8	38471616	rs13276269	G	A	100	PASS	AC=1381;AF=0.275759;AN=5008;NS=2504;DP=20277;EAS_AF=0.0466;AMR_AF=0.219;AFR_AF=0.3759;EUR_AF=0.3022;SAS_AF=0.3896;AA=G|||;VT=SNP
8	38471714	rs7845862	A	G	100	PASS	AC=1399;AF=0.279353;AN=5008;NS=2504;DP=17639;EAS_AF=0.0486;AMR_AF=0.219;AFR_AF=0.3858;EUR_AF=0.3032;SAS_AF=0.3916;AA=A|||;VT=SNP
8	38471824	rs327929	G	T	100	PASS	AC=3605;AF=0.719848;AN=5008;NS=2504;DP=15339;EAS_AF=0.9524;AMR_AF=0.7853;AFR_AF=0.6074;EUR_AF=0.6988;SAS_AF=0.6074;AA=G|||;VT=SNP
8	38471916	rs117868970	T	A	100	PASS	AC=142;AF=0.0283546;AN=5008;NS=2504;DP=14645;EAS_AF=0.0248;AMR_AF=0.0259;AFR_AF=0.0038;EUR_AF=0.0477;SAS_AF=0.047;AA=T|||;VT=SNP
8	38472572	rs1671624	T	C	100	PASS	AC=4414;AF=0.88139;AN=5008;NS=2504;DP=17873;EAS_AF=0.9901;AMR_AF=0.9193;AFR_AF=0.7814;EUR_AF=0.8569;SAS_AF=0.9029;AA=C|||;VT=SNP
8	38472661	rs62504072	C	T	100	PASS	AC=553;AF=0.110423;AN=5008;NS=2504;DP=20790;EAS_AF=0.0387;AMR_AF=0.0821;AFR_AF=0.0688;EUR_AF=0.0964;SAS_AF=0.2751;AA=C|||;VT=SNP
8	38472680	rs2593093	T	C	100	PASS	AC=4403;AF=0.879193;AN=5008;NS=2504;DP=21522;EAS_AF=0.9901;AMR_AF=0.9193;AFR_AF=0.7769;EUR_AF=0.8569;SAS_AF=0.8978;AA=T|||;VT=SNP
8	38472873	rs2593092	A	G	100	PASS	AC=4403;AF=0.879193;AN=5008;NS=2504;DP=19968;EAS_AF=0.9901;AMR_AF=0.9193;AFR_AF=0.7769;EUR_AF=0.8569;SAS_AF=0.8978;AA=G|||;VT=SNP
8	38473348	rs2593091	A	C	100	PASS	AC=4401;AF=0.878794;AN=5008;NS=2504;DP=19793;EAS_AF=0.9901;AMR_AF=0.9193;AFR_AF=0.7753;EUR_AF=0.8569;SAS_AF=0.8978;AA=A|||;VT=SNP
8	38473495	rs2604498	C	G	100	PASS	AC=4403;AF=0.879193;AN=5008;NS=2504;DP=20957;EAS_AF=0.9901;AMR_AF=0.9193;AFR_AF=0.7769;EUR_AF=0.8569;SAS_AF=0.8978;AA=G|||;VT=SNP
8	38473556	rs2593090	G	A	100	PASS	AC=4403;AF=0.879193;AN=5008;NS=2504;DP=20285;EAS_AF=0.9901;AMR_AF=0.9193;AFR_AF=0.7769;EUR_AF=0.8569;SAS_AF=0.8978;AA=G|||;VT=SNP
8	38473575	rs2604497	T	C	100	PASS	AC=4402;AF=0.878994;AN=5008;NS=2504;DP=20844;EAS_AF=0.9901;AMR_AF=0.9193;AFR_AF=0.7761;EUR_AF=0.8569;SAS_AF=0.8978;AA=T|||;VT=SNP
8	38473855	rs2593089	G	A	100	PASS	AC=4403;AF=0.879193;AN=5008;NS=2504;DP=22102;EAS_AF=0.9901;AMR_AF=0.9193;AFR_AF=0.7769;EUR_AF=0.8569;SAS_AF=0.8978;AA=A|||;VT=SNP
8	38474484	rs1000236	C	T	100	PASS	AC=1847;AF=0.36881;AN=5008;NS=2504;DP=19621;EAS_AF=0.3988;AMR_AF=0.5101;AFR_AF=0.1362;EUR_AF=0.4453;SAS_AF=0.4734;AA=C|||;VT=SNP
8	38474822	rs17583197	C	T	100	PASS	AC=141;AF=0.028155;AN=5008;NS=2504;DP=20097;EAS_AF=0.0238;AMR_AF=0.0274;AFR_AF=0.0045;EUR_AF=0.0477;SAS_AF=0.045;AA=c|||;VT=SNP
8	38474924	rs1455193	A	G	100	PASS	AC=4416;AF=0.881789;AN=5008;NS=2504;DP=20999;EAS_AF=0.9901;AMR_AF=0.9207;AFR_AF=0.7821;EUR_AF=0.8569;SAS_AF=0.9029;AA=G|||;VT=SNP
8	38475147	rs1671621	T	C	100	PASS	AC=4402;AF=0.878994;AN=5008;NS=2504;DP=22625;EAS_AF=0.9901;AMR_AF=0.9193;AFR_AF=0.7761;EUR_AF=0.8569;SAS_AF=0.8978;AA=T|||;VT=SNP
8	38475175	rs1665511	A	G	100	PASS	AC=4402;AF=0.878994;AN=5008;NS=2504;DP=22235;EAS_AF=0.9901;AMR_AF=0.9193;AFR_AF=0.7761;EUR_AF=0.8569;SAS_AF=0.8978;AA=C|||;VT=SNP
8	38475943	rs7015704	T	C	100	PASS	AC=1841;AF=0.367612;AN=5008;NS=2504;DP=20724;EAS_AF=0.5635;AMR_AF=0.3401;AFR_AF=0.2965;EUR_AF=0.3559;SAS_AF=0.2935;AA=C|||;VT=SNP
8	38475963	rs34959960	G	A	100	PASS	AC=359;AF=0.0716853;AN=5008;NS=2504;DP=21015;EAS_AF=0.0099;AMR_AF=0.0735;AFR_AF=0.0446;EUR_AF=0.1431;SAS_AF=0.0971;AA=A|||;VT=SNP
8	38476053	rs10958749	C	T	100	PASS	AC=1829;AF=0.365216;AN=5008;NS=2504;DP=22045;EAS_AF=0.5635;AMR_AF=0.3401;AFR_AF=0.2912;EUR_AF=0.3559;SAS_AF=0.2883;AA=C|||;VT=SNP
8	38476208	rs7844617	T	C	100	PASS	AC=1810;AF=0.361422;AN=5008;NS=2504;DP=20269;EAS_AF=0.5645;AMR_AF=0.3401;AFR_AF=0.2761;EUR_AF=0.3559;SAS_AF=0.2883;AA=T|||;VT=SNP
8	38476799	rs7016130	A	G	100	PASS	AC=4414;AF=0.88139;AN=5008;NS=2504;DP=14317;EAS_AF=0.9901;AMR_AF=0.9193;AFR_AF=0.7821;EUR_AF=0.8569;SAS_AF=0.9018;AA=G|||;VT=SNP
8	38476862	rs193003	A	G	100	PASS	AC=4413;AF=0.88119;AN=5008;NS=2504;DP=15765;EAS_AF=0.9901;AMR_AF=0.9193;AFR_AF=0.7806;EUR_AF=0.8569;SAS_AF=0.9029;AA=G|||;VT=SNP
8	38476975	rs73604004	A	T	100	PASS	AC=684;AF=0.136581;AN=5008;NS=2504;DP=16144;EAS_AF=0.0248;AMR_AF=0.062;AFR_AF=0.3177;EUR_AF=0.0557;SAS_AF=0.1431;AA=A|||;VT=SNP
8	38477087	rs73601884	T	G	100	PASS	AC=687;AF=0.137181;AN=5008;NS=2504;DP=18063;EAS_AF=0.0248;AMR_AF=0.062;AFR_AF=0.32;EUR_AF=0.0557;SAS_AF=0.1431;AA=T|||;VT=SNP
8	38478099	rs327943	C	T	100	PASS	AC=1850;AF=0.369409;AN=5008;NS=2504;DP=17009;EAS_AF=0.4008;AMR_AF=0.5115;AFR_AF=0.1362;EUR_AF=0.4453;SAS_AF=0.4734;AA=T|||;VT=SNP
8	38479417	rs4733888	C	T	100	PASS	AC=1797;AF=0.358826;AN=5008;NS=2504;DP=21474;EAS_AF=0.5635;AMR_AF=0.3401;AFR_AF=0.2753;EUR_AF=0.3529;SAS_AF=0.2802;AA=C|||;VT=SNP
8	38479419	rs327941	T	C	100	PASS	AC=1855;AF=0.370407;AN=5008;NS=2504;DP=21438;EAS_AF=0.4028;AMR_AF=0.5115;AFR_AF=0.1354;EUR_AF=0.4483;SAS_AF=0.4744;AA=T|||;VT=SNP
8	38479693	rs327940	G	A	100	PASS	AC=1854;AF=0.370208;AN=5008;NS=2504;DP=19895;EAS_AF=0.4018;AMR_AF=0.5115;AFR_AF=0.1354;EUR_AF=0.4483;SAS_AF=0.4744;AA=G|||;VT=SNP
8	38480384	rs99735	A	G	100	PASS	AC=4414;AF=0.88139;AN=5008;NS=2504;DP=20450;EAS_AF=0.9901;AMR_AF=0.9193;AFR_AF=0.7799;EUR_AF=0.8569;SAS_AF=0.9049;AA=G|||;VT=SNP
8	38480529	rs99733	T	C	100	PASS	AC=4411;AF=0.880791;AN=5008;NS=2504;DP=20561;EAS_AF=0.9891;AMR_AF=0.9193;AFR_AF=0.7799;EUR_AF=0.8569;SAS_AF=0.9029;AA=C|||;VT=SNP
8	38480612	rs7819300	C	T	100	PASS	AC=1828;AF=0.365016;AN=5008;NS=2504;DP=18875;EAS_AF=0.5645;AMR_AF=0.3444;AFR_AF=0.2958;EUR_AF=0.3539;SAS_AF=0.2791;AA=C|||;VT=SNP
8	38481183	rs1455195	C	T	100	PASS	AC=1821;AF=0.363618;AN=5008;NS=2504;DP=20463;EAS_AF=0.5665;AMR_AF=0.3444;AFR_AF=0.289;EUR_AF=0.3549;SAS_AF=0.2781;AA=C|||;VT=SNP
8	38481452	rs4733889	T	C	100	PASS	AC=2519;AF=0.502995;AN=5008;NS=2504;DP=18738;EAS_AF=0.5933;AMR_AF=0.3991;AFR_AF=0.615;EUR_AF=0.4155;SAS_AF=0.4223;AA=C|||;VT=SNP
8	38481736	rs327939	A	G	100	PASS	AC=4351;AF=0.86881;AN=5008;NS=2504;DP=21238;EAS_AF=0.9901;AMR_AF=0.9063;AFR_AF=0.7451;EUR_AF=0.8588;SAS_AF=0.8947;AA=G|||;VT=SNP
8	38482549	rs6474448	A	G	100	PASS	AC=1771;AF=0.353634;AN=5008;NS=2504;DP=20766;EAS_AF=0.5714;AMR_AF=0.3127;AFR_AF=0.2943;EUR_AF=0.3101;SAS_AF=0.2832;AA=A|||;VT=SNP
8	38482963	rs76006945	C	G	100	PASS	AC=149;AF=0.0297524;AN=5008;NS=2504;DP=21057;EAS_AF=0.0367;AMR_AF=0.0288;AFR_AF=0.0015;EUR_AF=0.0159;SAS_AF=0.0757;AA=C|||;VT=SNP
8	38483026	rs1665515	C	T	100	PASS	AC=4401;AF=0.878794;AN=5008;NS=2504;DP=21015;EAS_AF=0.9901;AMR_AF=0.9121;AFR_AF=0.7708;EUR_AF=0.8618;SAS_AF=0.9039;AA=C|||;VT=SNP
8	38483087	rs1665514	G	T	100	PASS	AC=4324;AF=0.863419;AN=5008;NS=2504;DP=18112;EAS_AF=0.9901;AMR_AF=0.9063;AFR_AF=0.7201;EUR_AF=0.8618;SAS_AF=0.8978;AA=G|||;VT=SNP
8	38483205	rs12679912	G	C	100	PASS	AC=3554;AF=0.709665;AN=5008;NS=2504;DP=17532;EAS_AF=0.9891;AMR_AF=0.8718;AFR_AF=0.233;EUR_AF=0.8559;SAS_AF=0.8006;AA=G|||;VT=SNP
8	38483435	rs1665512	A	G	100	PASS	AC=1846;AF=0.36861;AN=5008;NS=2504;DP=17284;EAS_AF=0.4008;AMR_AF=0.5115;AFR_AF=0.1324;EUR_AF=0.4513;SAS_AF=0.4683;AA=A|||;VT=SNP
8	38484194	rs1447051	A	C	100	PASS	AC=2175;AF=0.434305;AN=5008;NS=2504;DP=16740;EAS_AF=0.5813;AMR_AF=0.3991;AFR_AF=0.3684;EUR_AF=0.4483;SAS_AF=0.3824;AA=A|||;VT=SNP
8	38484612	rs12335077	G	A	100	PASS	AC=1736;AF=0.346645;AN=5008;NS=2504;DP=20009;EAS_AF=0.5704;AMR_AF=0.3127;AFR_AF=0.2693;EUR_AF=0.3091;SAS_AF=0.2832;AA=G|||;VT=SNP
8	38484726	rs6992470	A	G	100	PASS	AC=792;AF=0.158147;AN=5008;NS=2504;DP=20131;EAS_AF=0.0248;AMR_AF=0.085;AFR_AF=0.3449;EUR_AF=0.1024;SAS_AF=0.1524;AA=A|||;VT=SNP
8	38484975	rs57920099	G	A	100	PASS	AC=929;AF=0.185503;AN=5008;NS=2504;DP=16984;EAS_AF=0.3482;AMR_AF=0.2507;AFR_AF=0.0257;EUR_AF=0.2316;SAS_AF=0.1401;AA=G|||;VT=SNP
8	38485090	rs9693110	A	G	100	PASS	AC=230;AF=0.0459265;AN=5008;NS=2504;DP=20068;EAS_AF=0.0238;AMR_AF=0.062;AFR_AF=0.0083;EUR_AF=0.0974;SAS_AF=0.0552;AA=A|||;VT=SNP
8	38485955	rs6474455	A	G	100	PASS	AC=1826;AF=0.364617;AN=5008;NS=2504;DP=20266;EAS_AF=0.3958;AMR_AF=0.5072;AFR_AF=0.1301;EUR_AF=0.4493;SAS_AF=0.4611;AA=A|||;VT=SNP
8	38486145	rs13272504	A	G	100	PASS	AC=373;AF=0.0744808;AN=5008;NS=2504;DP=17633;EAS_AF=0.0099;AMR_AF=0.0836;AFR_AF=0.053;EUR_AF=0.1392;SAS_AF=0.0971;AA=A|||;VT=SNP
8	38486658	rs67653004	C	T	100	PASS	AC=373;AF=0.0744808;AN=5008;NS=2504;DP=22929;EAS_AF=0.0099;AMR_AF=0.0836;AFR_AF=0.0545;EUR_AF=0.1382;SAS_AF=0.0961;AA=C|||;VT=SNP
8	38486970	rs6474458	G	A	100	PASS	AC=2363;AF=0.471845;AN=5008;NS=2504;DP=21343;EAS_AF=0.627;AMR_AF=0.4092;AFR_AF=0.4675;EUR_AF=0.4483;SAS_AF=0.3865;AA=g|||;VT=SNP
8	38487211	rs10099700	A	G	100	PASS	AC=1766;AF=0.352636;AN=5008;NS=2504;DP=18757;EAS_AF=0.619;AMR_AF=0.3141;AFR_AF=0.2458;EUR_AF=0.3101;SAS_AF=0.2935;AA=A|||;VT=SNP
8	38487305	rs13282640	A	G	100	PASS	AC=401;AF=0.0800719;AN=5008;NS=2504;DP=18207;EAS_AF=0.0099;AMR_AF=0.0879;AFR_AF=0.0741;EUR_AF=0.1372;SAS_AF=0.0961;AA=A|||;VT=SNP
8	38488601	rs7818839	G	A	100	PASS	AC=2130;AF=0.425319;AN=5008;NS=2504;DP=18497;EAS_AF=0.0565;AMR_AF=0.2839;AFR_AF=0.8533;EUR_AF=0.3101;SAS_AF=0.4458;AA=A|||;VT=SNP
8	38489228	rs6992256	G	T	100	PASS	AC=947;AF=0.189097;AN=5008;NS=2504;DP=22810;EAS_AF=0.0784;AMR_AF=0.0937;AFR_AF=0.3404;EUR_AF=0.1272;SAS_AF=0.2301;AA=T|||;VT=SNP
8	38489529	rs1530596	C	A	100	PASS	AC=1351;AF=0.269768;AN=5008;NS=2504;DP=21274;EAS_AF=0.1448;AMR_AF=0.5159;AFR_AF=0.0991;EUR_AF=0.4235;SAS_AF=0.2965;AA=C|||;VT=SNP
8	38489823	rs58771252	G	C	100	PASS	AC=862;AF=0.172125;AN=5008;NS=2504;DP=19819;EAS_AF=0.0903;AMR_AF=0.1023;AFR_AF=0.3132;EUR_AF=0.1352;SAS_AF=0.1534;AA=G|||;VT=SNP
8	38491107	rs11774612	C	T	100	PASS	AC=2258;AF=0.450879;AN=5008;NS=2504;DP=17768;EAS_AF=0.6518;AMR_AF=0.3818;AFR_AF=0.41;EUR_AF=0.4264;SAS_AF=0.3732;AA=C|||;VT=SNP
8	38491513	rs66524346	G	A	100	PASS	AC=423;AF=0.0844649;AN=5008;NS=2504;DP=20670;EAS_AF=0.0317;AMR_AF=0.1225;AFR_AF=0.0061;EUR_AF=0.1153;SAS_AF=0.1861;AA=G|||;VT=SNP
8	38491660	rs62504124	G	A	100	PASS	AC=257;AF=0.0513179;AN=5008;NS=2504;DP=18643;EAS_AF=0.003;AMR_AF=0.0548;AFR_AF=0.0038;EUR_AF=0.0885;SAS_AF=0.1247;AA=G|||;VT=SNP
8	38491777	rs58191591	A	G	100	PASS	AC=518;AF=0.103435;AN=5008;NS=2504;DP=17455;EAS_AF=0.0873;AMR_AF=0.0764;AFR_AF=0.0696;EUR_AF=0.1342;SAS_AF=0.1534;AA=A|||;VT=SNP
8	38492052	rs72633463	T	C	100	PASS	AC=409;AF=0.0816693;AN=5008;NS=2504;DP=15837;EAS_AF=0.0903;AMR_AF=0.0821;AFR_AF=0.0174;EUR_AF=0.1561;SAS_AF=0.0828;AA=T|||;VT=SNP
8	38492495	rs56042810	A	G	100	PASS	AC=1994;AF=0.398163;AN=5008;NS=2504;DP=22334;EAS_AF=0.6488;AMR_AF=0.3588;AFR_AF=0.2292;EUR_AF=0.4225;SAS_AF=0.3712;AA=A|||;VT=SNP
8	38492733	rs56065160	A	G	100	PASS	AC=1285;AF=0.256589;AN=5008;NS=2504;DP=20556;EAS_AF=0.5625;AMR_AF=0.2248;AFR_AF=0.0696;EUR_AF=0.2167;SAS_AF=0.2577;AA=A|||;VT=SNP
8	38492893	rs4733931	G	A	100	PASS	AC=1390;AF=0.277556;AN=5008;NS=2504;DP=19692;EAS_AF=0.1627;AMR_AF=0.513;AFR_AF=0.0908;EUR_AF=0.4384;SAS_AF=0.316;AA=G|||;VT=SNP
8	38493041	rs4733932	A	G	100	PASS	AC=1393;AF=0.278155;AN=5008;NS=2504;DP=19591;EAS_AF=0.1627;AMR_AF=0.5159;AFR_AF=0.0908;EUR_AF=0.4384;SAS_AF=0.317;AA=A|||;VT=SNP
8	38494020	rs12545223	T	C	100	PASS	AC=1393;AF=0.278155;AN=5008;NS=2504;DP=17585;EAS_AF=0.1627;AMR_AF=0.5144;AFR_AF=0.0908;EUR_AF=0.4384;SAS_AF=0.318;AA=T|||;VT=SNP
8	38494299	rs62504127	C	T	100	PASS	AC=1911;AF=0.381589;AN=5008;NS=2504;DP=19264;EAS_AF=0.6468;AMR_AF=0.353;AFR_AF=0.1717;EUR_AF=0.4215;SAS_AF=0.3712;AA=C|||;VT=SNP
8	38494721	rs13265706	A	T	100	PASS	AC=1392;AF=0.277955;AN=5008;NS=2504;DP=18330;EAS_AF=0.1637;AMR_AF=0.5144;AFR_AF=0.0908;EUR_AF=0.4384;SAS_AF=0.316;AA=A|||;VT=SNP
8	38495252	rs1596971	C	T	100	PASS	AC=1984;AF=0.396166;AN=5008;NS=2504;DP=18678;EAS_AF=0.6468;AMR_AF=0.3573;AFR_AF=0.2254;EUR_AF=0.4225;SAS_AF=0.3691;AA=C|||;VT=SNP
8	38496534	rs1447055	A	G	100	PASS	AC=467;AF=0.0932508;AN=5008;NS=2504;DP=19557;EAS_AF=0.0833;AMR_AF=0.0764;AFR_AF=0.034;EUR_AF=0.1342;SAS_AF=0.1534;AA=A|||;VT=SNP
8	38497650	rs13253867	G	T	100	PASS	AC=1395;AF=0.278554;AN=5008;NS=2504;DP=20510;EAS_AF=0.1627;AMR_AF=0.513;AFR_AF=0.0938;EUR_AF=0.4374;SAS_AF=0.318;AA=G|||;VT=SNP
8	38498243	rs72634730	T	A	100	PASS	AC=514;AF=0.102636;AN=5008;NS=2504;DP=18697;EAS_AF=0.0833;AMR_AF=0.0764;AFR_AF=0.0696;EUR_AF=0.1342;SAS_AF=0.1534;AA=T|||;VT=SNP
8	38498246	rs13251679	A	G	100	PASS	AC=1392;AF=0.277955;AN=5008;NS=2504;DP=18730;EAS_AF=0.1627;AMR_AF=0.5144;AFR_AF=0.0908;EUR_AF=0.4374;SAS_AF=0.318;AA=A|||;VT=SNP
8	38498637	rs6474464	C	T	100	PASS	AC=3453;AF=0.689497;AN=5008;NS=2504;DP=21394;EAS_AF=0.8085;AMR_AF=0.8746;AFR_AF=0.3729;EUR_AF=0.8608;SAS_AF=0.6871;AA=C|||;VT=SNP
8	38498845	rs72634734	C	T	100	PASS	AC=374;AF=0.0746805;AN=5008;NS=2504;DP=22360;EAS_AF=0.0873;AMR_AF=0.0821;AFR_AF=0.0091;EUR_AF=0.1372;SAS_AF=0.0808;AA=C|||;VT=SNP
8	38499464	rs4733933	T	G	100	PASS	AC=1398;AF=0.279153;AN=5008;NS=2504;DP=18193;EAS_AF=0.1627;AMR_AF=0.5144;AFR_AF=0.0946;EUR_AF=0.4384;SAS_AF=0.318;AA=T|||;VT=SNP
8	38499567	rs4733890	C	T	100	PASS	AC=1401;AF=0.279752;AN=5008;NS=2504;DP=19412;EAS_AF=0.1627;AMR_AF=0.5144;AFR_AF=0.0976;EUR_AF=0.4384;SAS_AF=0.317;AA=C|||;VT=SNP
8	38499757	rs7829391	C	T	100	PASS	AC=1983;AF=0.395966;AN=5008;NS=2504;DP=18147;EAS_AF=0.6448;AMR_AF=0.3573;AFR_AF=0.2247;EUR_AF=0.4245;SAS_AF=0.3691;AA=C|||;VT=SNP
8	38500291	rs78506403	C	T	100	PASS	AC=778;AF=0.155351;AN=5008;NS=2504;DP=14130;EAS_AF=0.1915;AMR_AF=0.0836;AFR_AF=0.1331;EUR_AF=0.1352;SAS_AF=0.2198;AA=c|||;VT=SNP
8	38500425	rs111690554	G	A	100	PASS	AC=512;AF=0.102236;AN=5008;NS=2504;DP=17131;EAS_AF=0.0833;AMR_AF=0.0764;AFR_AF=0.0688;EUR_AF=0.1342;SAS_AF=0.1524;AA=G|||;VT=SNP
8	38500467	rs12545202	A	G	100	PASS	AC=1412;AF=0.281949;AN=5008;NS=2504;DP=16939;EAS_AF=0.1627;AMR_AF=0.5144;AFR_AF=0.0983;EUR_AF=0.4384;SAS_AF=0.3272;AA=A|||;VT=SNP
8	38500896	rs11779106	C	A	100	PASS	AC=3460;AF=0.690895;AN=5008;NS=2504;DP=19647;EAS_AF=0.8085;AMR_AF=0.8746;AFR_AF=0.3722;EUR_AF=0.8598;SAS_AF=0.6963;AA=c|||;VT=SNP
8	38501519	rs59281997	A	G	100	PASS	AC=512;AF=0.102236;AN=5008;NS=2504;DP=19055;EAS_AF=0.0833;AMR_AF=0.0764;AFR_AF=0.0696;EUR_AF=0.1342;SAS_AF=0.1513;AA=A|||;VT=SNP
8	38502453	rs6995988	G	A	100	PASS	AC=778;AF=0.155351;AN=5008;NS=2504;DP=11950;EAS_AF=0.1915;AMR_AF=0.0836;AFR_AF=0.1339;EUR_AF=0.1352;SAS_AF=0.2188;AA=A|||;VT=SNP
8	38502881	rs13258535	G	A	100	PASS	AC=1398;AF=0.279153;AN=5008;NS=2504;DP=19608;EAS_AF=0.1627;AMR_AF=0.5144;AFR_AF=0.0893;EUR_AF=0.4384;SAS_AF=0.3252;AA=G|||;VT=SNP
8	38503423	rs72612128	T	C	100	PASS	AC=316;AF=0.063099;AN=5008;NS=2504;DP=14911;EAS_AF=0.1786;AMR_AF=0.0951;AFR_AF=0.0045;EUR_AF=0.0199;SAS_AF=0.045;AA=T|||;VT=SNP
8	38504331	rs895624	C	T	100	PASS	AC=1399;AF=0.279353;AN=5008;NS=2504;DP=19627;EAS_AF=0.1627;AMR_AF=0.5144;AFR_AF=0.0893;EUR_AF=0.4384;SAS_AF=0.3262;AA=C|||;VT=SNP
8	38505057	rs72634738	A	C	100	PASS	AC=512;AF=0.102236;AN=5008;NS=2504;DP=22101;EAS_AF=0.0833;AMR_AF=0.0764;AFR_AF=0.0696;EUR_AF=0.1342;SAS_AF=0.1513;AA=A|||;VT=SNP
8	38506067	rs7819654	G	A	100	PASS	AC=1400;AF=0.279553;AN=5008;NS=2504;DP=19825;EAS_AF=0.1627;AMR_AF=0.5144;AFR_AF=0.0893;EUR_AF=0.4394;SAS_AF=0.3262;AA=G|||;VT=SNP
8	38506158	rs9650336	T	C	100	PASS	AC=1985;AF=0.396366;AN=5008;NS=2504;DP=20173;EAS_AF=0.6468;AMR_AF=0.3573;AFR_AF=0.2262;EUR_AF=0.4205;SAS_AF=0.3712;AA=T|||;VT=SNP
8	38507536	rs6994532	G	C	100	PASS	AC=3758;AF=0.750399;AN=5008;NS=2504;DP=19228;EAS_AF=0.9335;AMR_AF=0.8948;AFR_AF=0.4372;EUR_AF=0.8618;SAS_AF=0.7679;AA=C|||;VT=SNP
8	38508227	rs72612129	T	A	100	PASS	AC=391;AF=0.0780751;AN=5008;NS=2504;DP=17038;EAS_AF=0.251;AMR_AF=0.0965;AFR_AF=0.0045;EUR_AF=0.0199;SAS_AF=0.046;AA=T|||;VT=SNP
8	38508357	rs895621	G	T	100	PASS	AC=1397;AF=0.278954;AN=5008;NS=2504;DP=14793;EAS_AF=0.1627;AMR_AF=0.513;AFR_AF=0.0893;EUR_AF=0.4394;SAS_AF=0.3241;AA=G|||;VT=SNP
8	38508421	rs895620	C	T	100	PASS	AC=1397;AF=0.278954;AN=5008;NS=2504;DP=12198;EAS_AF=0.1627;AMR_AF=0.513;AFR_AF=0.0893;EUR_AF=0.4394;SAS_AF=0.3241;AA=C|||;VT=SNP
8	38508741	rs76739044	T	G	100	PASS	AC=490;AF=0.0978435;AN=5008;NS=2504;DP=10803;EAS_AF=0.0665;AMR_AF=0.0634;AFR_AF=0.0756;EUR_AF=0.1332;SAS_AF=0.1483;AA=T|||;VT=SNP
8	38508987	rs7824271	T	A	100	PASS	AC=3513;AF=0.701478;AN=5008;NS=2504;DP=14466;EAS_AF=0.8254;AMR_AF=0.8905;AFR_AF=0.3888;EUR_AF=0.8598;SAS_AF=0.6994;AA=A|||;VT=SNP
8	38509005	rs10958773	C	T	100	PASS	AC=2043;AF=0.407947;AN=5008;NS=2504;DP=14404;EAS_AF=0.6607;AMR_AF=0.3746;AFR_AF=0.2489;EUR_AF=0.4185;SAS_AF=0.3753;AA=C|||;VT=SNP
8	38509762	rs72634742	A	G	100	PASS	AC=485;AF=0.096845;AN=5008;NS=2504;DP=16132;EAS_AF=0.0665;AMR_AF=0.062;AFR_AF=0.0719;EUR_AF=0.1332;SAS_AF=0.1493;AA=A|||;VT=SNP
8	38509821	rs1447058	C	T	100	PASS	AC=2036;AF=0.40655;AN=5008;NS=2504;DP=15186;EAS_AF=0.6597;AMR_AF=0.3746;AFR_AF=0.2451;EUR_AF=0.4185;SAS_AF=0.3742;AA=C|||;VT=SNP
8	38511148	rs2166612	A	G	100	PASS	AC=958;AF=0.191294;AN=5008;NS=2504;DP=17825;EAS_AF=0.1329;AMR_AF=0.3905;AFR_AF=0.0787;EUR_AF=0.3241;SAS_AF=0.1258;AA=A|||;VT=SNP
8	38511505	rs11783911	C	T	100	PASS	AC=2036;AF=0.40655;AN=5008;NS=2504;DP=17528;EAS_AF=0.6597;AMR_AF=0.3746;AFR_AF=0.2451;EUR_AF=0.4185;SAS_AF=0.3742;AA=G|||;VT=SNP
8	38513039	rs10958781	G	A	100	PASS	AC=2039;AF=0.407149;AN=5008;NS=2504;DP=18739;EAS_AF=0.6607;AMR_AF=0.3746;AFR_AF=0.2458;EUR_AF=0.4195;SAS_AF=0.3742;AA=G|||;VT=SNP
8	38513246	rs12679909	G	A	100	PASS	AC=2062;AF=0.411741;AN=5008;NS=2504;DP=20459;EAS_AF=0.6607;AMR_AF=0.3746;AFR_AF=0.2632;EUR_AF=0.4195;SAS_AF=0.3742;AA=G|||;VT=SNP
8	38513728	rs7822482	T	C	100	PASS	AC=2062;AF=0.411741;AN=5008;NS=2504;DP=18772;EAS_AF=0.6607;AMR_AF=0.3746;AFR_AF=0.2632;EUR_AF=0.4195;SAS_AF=0.3742;AA=T|||;VT=SNP
8	38513737	rs7832300	G	A	100	PASS	AC=1274;AF=0.254393;AN=5008;NS=2504;DP=18648;EAS_AF=0.5546;AMR_AF=0.2233;AFR_AF=0.0703;EUR_AF=0.2147;SAS_AF=0.2566;AA=G|||;VT=SNP
8	38514745	rs1447057	C	A	100	PASS	AC=2058;AF=0.410942;AN=5008;NS=2504;DP=18481;EAS_AF=0.6597;AMR_AF=0.3746;AFR_AF=0.2625;EUR_AF=0.4175;SAS_AF=0.3742;AA=C|||;VT=SNP
8	38514991	rs62504129	G	A	100	PASS	AC=254;AF=0.0507188;AN=5008;NS=2504;DP=20942;EAS_AF=0.003;AMR_AF=0.0519;AFR_AF=0.0038;EUR_AF=0.0885;SAS_AF=0.1237;AA=G|||;VT=SNP
8	38515898	rs1125710	G	A	100	PASS	AC=1400;AF=0.279553;AN=5008;NS=2504;DP=21330;EAS_AF=0.1627;AMR_AF=0.513;AFR_AF=0.0893;EUR_AF=0.4414;SAS_AF=0.3252;AA=G|||;VT=SNP
8	38516169	rs1125709	G	A	100	PASS	AC=1401;AF=0.279752;AN=5008;NS=2504;DP=23343;EAS_AF=0.1627;AMR_AF=0.513;AFR_AF=0.0893;EUR_AF=0.4423;SAS_AF=0.3252;AA=G|||;VT=SNP
8	38518010	rs71517722	T	A	100	PASS	AC=162;AF=0.0323482;AN=5008;NS=2504;DP=22282;EAS_AF=0.0238;AMR_AF=0.085;AFR_AF=0.0015;EUR_AF=0.0249;SAS_AF=0.0532;AA=T|||;VT=SNP
8	38518131	rs11782681	G	A	100	PASS	AC=409;AF=0.0816693;AN=5008;NS=2504;DP=20930;EAS_AF=0.1042;AMR_AF=0.0951;AFR_AF=0.0136;EUR_AF=0.1352;SAS_AF=0.0859;AA=G|||;VT=SNP
8	38518665	rs111449242	G	A	100	PASS	AC=434;AF=0.0866613;AN=5008;NS=2504;DP=20819;EAS_AF=0.0675;AMR_AF=0.062;AFR_AF=0.0318;EUR_AF=0.1332;SAS_AF=0.1503;AA=G|||;VT=SNP
8	38518757	rs12681893	C	T	100	PASS	AC=2041;AF=0.407548;AN=5008;NS=2504;DP=20169;EAS_AF=0.6627;AMR_AF=0.3746;AFR_AF=0.2474;EUR_AF=0.4185;SAS_AF=0.3732;AA=c|||;VT=SNP
8	38519072	rs4733936	A	G	100	PASS	AC=1403;AF=0.280152;AN=5008;NS=2504;DP=18991;EAS_AF=0.1647;AMR_AF=0.513;AFR_AF=0.0893;EUR_AF=0.4423;SAS_AF=0.3252;AA=A|||;VT=SNP
8	38519369	rs56316948	T	C	100	PASS	AC=2043;AF=0.407947;AN=5008;NS=2504;DP=19811;EAS_AF=0.6617;AMR_AF=0.3746;AFR_AF=0.2489;EUR_AF=0.4185;SAS_AF=0.3742;AA=T|||;VT=SNP
8	38519411	rs28704672	G	A	100	PASS	AC=2379;AF=0.47504;AN=5008;NS=2504;DP=19867;EAS_AF=0.7698;AMR_AF=0.3847;AFR_AF=0.3646;EUR_AF=0.4195;SAS_AF=0.4417;AA=A|||;VT=SNP
8	38521247	rs67855921	G	A	100	PASS	AC=2041;AF=0.407548;AN=5008;NS=2504;DP=21800;EAS_AF=0.6627;AMR_AF=0.3746;AFR_AF=0.2451;EUR_AF=0.4195;SAS_AF=0.3753;AA=G|||;VT=SNP
8	38522897	rs13274384	C	A	100	PASS	AC=3496;AF=0.698083;AN=5008;NS=2504;DP=15894;EAS_AF=0.8254;AMR_AF=0.889;AFR_AF=0.3759;EUR_AF=0.8608;SAS_AF=0.6994;AA=C|||;VT=SNP
8	38523612	rs10106420	T	C	100	PASS	AC=538;AF=0.107428;AN=5008;NS=2504;DP=19024;EAS_AF=0.0655;AMR_AF=0.062;AFR_AF=0.1036;EUR_AF=0.1332;SAS_AF=0.1616;AA=C|||;VT=SNP
8	38523882	rs10958801	A	G	100	PASS	AC=2121;AF=0.423522;AN=5008;NS=2504;DP=17540;EAS_AF=0.6627;AMR_AF=0.379;AFR_AF=0.3041;EUR_AF=0.4195;SAS_AF=0.3742;AA=A|||;VT=SNP
8	38527367	rs72634747	A	T	100	PASS	AC=488;AF=0.0974441;AN=5008;NS=2504;DP=16752;EAS_AF=0.0665;AMR_AF=0.0648;AFR_AF=0.0703;EUR_AF=0.1342;SAS_AF=0.1513;AA=A|||;VT=SNP
8	38527380	rs72634748	G	A	100	PASS	AC=443;AF=0.0884585;AN=5008;NS=2504;DP=17114;EAS_AF=0.0655;AMR_AF=0.0648;AFR_AF=0.0356;EUR_AF=0.1342;SAS_AF=0.1534;AA=G|||;VT=SNP
8	38528508	rs2044528	T	C	100	PASS	AC=1408;AF=0.28115;AN=5008;NS=2504;DP=19151;EAS_AF=0.1637;AMR_AF=0.5159;AFR_AF=0.0885;EUR_AF=0.4433;SAS_AF=0.3292;AA=T|||;VT=SNP
8	38528787	rs895619	G	A	100	PASS	AC=1409;AF=0.28135;AN=5008;NS=2504;DP=20223;EAS_AF=0.1637;AMR_AF=0.5159;AFR_AF=0.0893;EUR_AF=0.4433;SAS_AF=0.3292;AA=G|||;VT=SNP
8	38530477	rs2166611	G	C	100	PASS	AC=1403;AF=0.280152;AN=5008;NS=2504;DP=19411;EAS_AF=0.1627;AMR_AF=0.5144;AFR_AF=0.0885;EUR_AF=0.4423;SAS_AF=0.3272;AA=g|||;VT=SNP
8	38530599	rs7007981	A	G	100	PASS	AC=2054;AF=0.410144;AN=5008;NS=2504;DP=20704;EAS_AF=0.6637;AMR_AF=0.3703;AFR_AF=0.2678;EUR_AF=0.4095;SAS_AF=0.3701;AA=A|||;VT=SNP
8	38531258	rs11780536	A	G	100	PASS	AC=2538;AF=0.506789;AN=5008;NS=2504;DP=17905;EAS_AF=0.7302;AMR_AF=0.4323;AFR_AF=0.3404;EUR_AF=0.5417;SAS_AF=0.5184;AA=A|||;VT=SNP
8	38531709	rs7017208	A	T	100	PASS	AC=4059;AF=0.810503;AN=5008;NS=2504;DP=19845;EAS_AF=0.9891;AMR_AF=0.9035;AFR_AF=0.5991;EUR_AF=0.9901;SAS_AF=0.6616;AA=t|||;VT=SNP
8	38531863	rs72634752	A	G	100	PASS	AC=483;AF=0.0964457;AN=5008;NS=2504;DP=21788;EAS_AF=0.0675;AMR_AF=0.062;AFR_AF=0.0703;EUR_AF=0.1332;SAS_AF=0.1483;AA=A|||;VT=SNP
8	38532918	rs10755988	T	C	100	PASS	AC=3328;AF=0.664537;AN=5008;NS=2504;DP=17788;EAS_AF=0.8155;AMR_AF=0.5778;AFR_AF=0.7216;EUR_AF=0.66;SAS_AF=0.498;AA=C|||;VT=SNP
8	38532976	rs117964839	C	T	100	PASS	AC=81;AF=0.0161741;AN=5008;NS=2504;DP=18101;EAS_AF=0.0099;AMR_AF=0.0749;AFR_AF=0.0015;EUR_AF=0.0129;SAS_AF=0.0041;AA=C|||;VT=SNP
8	38533034	rs10958803	A	T	100	PASS	AC=1169;AF=0.233427;AN=5008;NS=2504;DP=18968;EAS_AF=0.5089;AMR_AF=0.2565;AFR_AF=0.171;EUR_AF=0.1322;SAS_AF=0.1217;AA=A|||;VT=SNP
8	38535185	rs2411279	C	T	100	PASS	AC=1694;AF=0.338259;AN=5008;NS=2504;DP=3480;EAS_AF=0.2907;AMR_AF=0.3228;AFR_AF=0.2738;EUR_AF=0.4463;SAS_AF=0.3742;AA=T|||;VT=SNP
8	38535441	rs35131262	G	A	100	PASS	AC=600;AF=0.119808;AN=5008;NS=2504;DP=18056;EAS_AF=0.1399;AMR_AF=0.111;AFR_AF=0.1067;EUR_AF=0.1392;SAS_AF=0.1033;AA=G|||;VT=SNP
8	38535739	rs56101407	G	A	100	PASS	AC=946;AF=0.188898;AN=5008;NS=2504;DP=15936;EAS_AF=0.1508;AMR_AF=0.2061;AFR_AF=0.0688;EUR_AF=0.3072;SAS_AF=0.2566;AA=G|||;VT=SNP
8	38536625	rs7011775	A	G	100	PASS	AC=2942;AF=0.58746;AN=5008;NS=2504;DP=19531;EAS_AF=0.8452;AMR_AF=0.5072;AFR_AF=0.5204;EUR_AF=0.5726;SAS_AF=0.4847;AA=G|||;VT=SNP
8	38539742	rs11777840	C	T	100	PASS	AC=1126;AF=0.22484;AN=5008;NS=2504;DP=15990;EAS_AF=0.2341;AMR_AF=0.2118;AFR_AF=0.1959;EUR_AF=0.2932;SAS_AF=0.1933;AA=C|||;VT=SNP
8	38540692	rs12677811	A	G	100	PASS	AC=461;AF=0.0920527;AN=5008;NS=2504;DP=20951;EAS_AF=0.2659;AMR_AF=0.0317;AFR_AF=0.0545;EUR_AF=0.0358;SAS_AF=0.0644;AA=A|||;VT=SNP
8	38540944	rs10958805	C	T	100	PASS	AC=868;AF=0.173323;AN=5008;NS=2504;DP=17025;EAS_AF=0.3155;AMR_AF=0.1225;AFR_AF=0.1074;EUR_AF=0.171;SAS_AF=0.1544;AA=C|||;VT=SNP
8	38540971	rs7004251	T	C	100	PASS	AC=3187;AF=0.636382;AN=5008;NS=2504;DP=18500;EAS_AF=0.9276;AMR_AF=0.5274;AFR_AF=0.6354;EUR_AF=0.5646;SAS_AF=0.4888;AA=C|||;VT=SNP
8	38541400	rs73607330	A	C	100	PASS	AC=433;AF=0.0864617;AN=5008;NS=2504;DP=20443;EAS_AF=0.0506;AMR_AF=0.0994;AFR_AF=0.0477;EUR_AF=0.1581;SAS_AF=0.093;AA=A|||;VT=SNP
8	38541539	rs78850344	A	G	100	PASS	AC=470;AF=0.0938498;AN=5008;NS=2504;DP=23886;EAS_AF=0.2679;AMR_AF=0.0317;AFR_AF=0.0552;EUR_AF=0.0358;SAS_AF=0.0706;AA=A|||;VT=SNP
8	38542927	rs72634756	C	T	100	PASS	AC=572;AF=0.114217;AN=5008;NS=2504;DP=20499;EAS_AF=0.0744;AMR_AF=0.085;AFR_AF=0.1104;EUR_AF=0.1243;SAS_AF=0.1708;AA=C|||;VT=SNP
8	38543148	rs75206231	C	G	100	PASS	AC=446;AF=0.0890575;AN=5008;NS=2504;DP=19805;EAS_AF=0.2679;AMR_AF=0.0317;AFR_AF=0.0371;EUR_AF=0.0358;SAS_AF=0.0706;AA=C|||;VT=SNP
8	38545129	rs1900408	G	A	100	PASS	AC=799;AF=0.159545;AN=5008;NS=2504;DP=16534;EAS_AF=0.0744;AMR_AF=0.1009;AFR_AF=0.2625;EUR_AF=0.1252;SAS_AF=0.1851;AA=g|||;VT=SNP
8	38545142	rs1900407	T	G	100	PASS	AC=588;AF=0.117412;AN=5008;NS=2504;DP=16577;EAS_AF=0.0546;AMR_AF=0.0749;AFR_AF=0.1619;EUR_AF=0.1153;SAS_AF=0.1544;AA=G|||;VT=SNP
8	38545288	rs113970437	T	A	100	PASS	AC=430;AF=0.0858626;AN=5008;NS=2504;DP=15473;EAS_AF=0.0516;AMR_AF=0.098;AFR_AF=0.0446;EUR_AF=0.1581;SAS_AF=0.0941;AA=T|||;VT=SNP
8	38545752	rs57390282	G	A	100	PASS	AC=572;AF=0.114217;AN=5008;NS=2504;DP=18569;EAS_AF=0.0754;AMR_AF=0.085;AFR_AF=0.1097;EUR_AF=0.1243;SAS_AF=0.1708;AA=G|||;VT=SNP
8	38546128	rs10107406	T	C	100	PASS	AC=2232;AF=0.445687;AN=5008;NS=2504;DP=20911;EAS_AF=0.6081;AMR_AF=0.3948;AFR_AF=0.4902;EUR_AF=0.3708;SAS_AF=0.3313;AA=C|||;VT=SNP
8	38546173	rs11997059	T	C	100	PASS	AC=1429;AF=0.285343;AN=5008;NS=2504;DP=18689;EAS_AF=0.5337;AMR_AF=0.2925;AFR_AF=0.2254;EUR_AF=0.2455;SAS_AF=0.1462;AA=T|||;VT=SNP
8	38546543	rs16887670	A	G	100	PASS	AC=473;AF=0.0944489;AN=5008;NS=2504;DP=22262;EAS_AF=0.2698;AMR_AF=0.0331;AFR_AF=0.0552;EUR_AF=0.0358;SAS_AF=0.0706;AA=A|||;VT=SNP
8	38546707	rs1010588	A	G	100	PASS	AC=439;AF=0.0876597;AN=5008;NS=2504;DP=19661;EAS_AF=0.0516;AMR_AF=0.1009;AFR_AF=0.0477;EUR_AF=0.159;SAS_AF=0.0961;AA=A|||;VT=SNP
8	38547033	rs16887675	A	C	100	PASS	AC=571;AF=0.114018;AN=5008;NS=2504;DP=21375;EAS_AF=0.0744;AMR_AF=0.085;AFR_AF=0.1097;EUR_AF=0.1243;SAS_AF=0.1708;AA=A|||;VT=SNP
8	38547229	rs16887681	C	T	100	PASS	AC=571;AF=0.114018;AN=5008;NS=2504;DP=19073;EAS_AF=0.0744;AMR_AF=0.085;AFR_AF=0.1097;EUR_AF=0.1243;SAS_AF=0.1708;AA=C|||;VT=SNP
8	38547435	rs16887685	T	G	100	PASS	AC=417;AF=0.0832668;AN=5008;NS=2504;DP=18221;EAS_AF=0.2688;AMR_AF=0.0317;AFR_AF=0.0144;EUR_AF=0.0358;SAS_AF=0.0706;AA=T|||;VT=SNP
8	38547447	rs10108325	A	T	100	PASS	AC=1151;AF=0.229832;AN=5008;NS=2504;DP=18532;EAS_AF=0.0744;AMR_AF=0.2046;AFR_AF=0.3601;EUR_AF=0.2316;SAS_AF=0.2301;AA=T|||;VT=SNP
8	38548441	rs4366051	T	A	100	PASS	AC=1068;AF=0.213259;AN=5008;NS=2504;DP=19274;EAS_AF=0.5317;AMR_AF=0.1888;AFR_AF=0.1225;EUR_AF=0.1392;SAS_AF=0.1012;AA=T|||;VT=SNP
8	38548619	rs4733942	C	T	100	PASS	AC=940;AF=0.1877;AN=5008;NS=2504;DP=20545;EAS_AF=0.0714;AMR_AF=0.3357;AFR_AF=0.0983;EUR_AF=0.2197;SAS_AF=0.2904;AA=C|||;VT=SNP
8	38548644	rs11780723	C	T	100	PASS	AC=405;AF=0.0808706;AN=5008;NS=2504;DP=20643;EAS_AF=0.0516;AMR_AF=0.0908;AFR_AF=0.0461;EUR_AF=0.1352;SAS_AF=0.0951;AA=c|||;VT=SNP
8	38549335	rs1010589	A	G	100	PASS	AC=1160;AF=0.231629;AN=5008;NS=2504;DP=17918;EAS_AF=0.0744;AMR_AF=0.2046;AFR_AF=0.3661;EUR_AF=0.2326;SAS_AF=0.2301;AA=G|||;VT=SNP
8	38549355	rs10098580	T	G	100	PASS	AC=702;AF=0.140176;AN=5008;NS=2504;DP=17689;EAS_AF=0.0744;AMR_AF=0.0937;AFR_AF=0.2035;EUR_AF=0.1252;SAS_AF=0.1708;AA=T|||;VT=SNP
8	38549432	rs10095209	A	T	100	PASS	AC=1159;AF=0.23143;AN=5008;NS=2504;DP=19841;EAS_AF=0.0744;AMR_AF=0.2046;AFR_AF=0.3654;EUR_AF=0.2326;SAS_AF=0.2301;AA=T|||;VT=SNP
8	38550136	rs7817745	T	G	100	PASS	AC=2267;AF=0.452676;AN=5008;NS=2504;DP=19369;EAS_AF=0.6071;AMR_AF=0.4049;AFR_AF=0.4924;EUR_AF=0.3946;SAS_AF=0.3333;AA=G|||;VT=SNP
8	38550975	rs1584268	G	A	100	PASS	AC=2229;AF=0.445088;AN=5008;NS=2504;DP=15878;EAS_AF=0.6071;AMR_AF=0.3948;AFR_AF=0.4894;EUR_AF=0.3708;SAS_AF=0.3303;AA=A|||;VT=SNP
8	38551041	rs77826201	T	A	100	PASS	AC=916;AF=0.182907;AN=5008;NS=2504;DP=17534;EAS_AF=0.0714;AMR_AF=0.3314;AFR_AF=0.0855;EUR_AF=0.2147;SAS_AF=0.2914;AA=T|||;VT=SNP
8	38551776	rs113380838	C	T	100	PASS	AC=400;AF=0.0798722;AN=5008;NS=2504;DP=17010;EAS_AF=0.0516;AMR_AF=0.0922;AFR_AF=0.0461;EUR_AF=0.1352;SAS_AF=0.089;AA=c|||;VT=SNP
8	38552471	rs72634762	C	T	100	PASS	AC=448;AF=0.0894569;AN=5008;NS=2504;DP=22200;EAS_AF=0.0744;AMR_AF=0.0764;AFR_AF=0.0227;EUR_AF=0.1233;SAS_AF=0.1697;AA=C|||;VT=SNP
8	38552532	rs7837897	G	A	100	PASS	AC=571;AF=0.114018;AN=5008;NS=2504;DP=20622;EAS_AF=0.0744;AMR_AF=0.085;AFR_AF=0.1097;EUR_AF=0.1252;SAS_AF=0.1697;AA=A|||;VT=SNP
8	38552757	rs7816405	T	C	100	PASS	AC=2258;AF=0.450879;AN=5008;NS=2504;DP=19923;EAS_AF=0.6071;AMR_AF=0.4035;AFR_AF=0.4932;EUR_AF=0.3936;SAS_AF=0.3252;AA=C|||;VT=SNP
8	38552891	rs79341047	G	A	100	PASS	AC=469;AF=0.0936502;AN=5008;NS=2504;DP=23410;EAS_AF=0.2669;AMR_AF=0.0317;AFR_AF=0.0552;EUR_AF=0.0358;SAS_AF=0.0706;AA=G|||;VT=SNP
8	38553948	rs12680269	G	T	100	PASS	AC=2226;AF=0.444489;AN=5008;NS=2504;DP=18798;EAS_AF=0.6052;AMR_AF=0.3963;AFR_AF=0.4879;EUR_AF=0.3708;SAS_AF=0.3303;AA=T|||;VT=SNP
8	38554204	rs78887083	C	T	100	PASS	AC=468;AF=0.0934505;AN=5008;NS=2504;DP=18717;EAS_AF=0.2669;AMR_AF=0.0317;AFR_AF=0.0545;EUR_AF=0.0358;SAS_AF=0.0706;AA=C|||;VT=SNP
8	38554249	rs35004863	G	A	100	PASS	AC=344;AF=0.0686901;AN=5008;NS=2504;DP=18386;EAS_AF=0.0367;AMR_AF=0.0937;AFR_AF=0.0045;EUR_AF=0.0775;SAS_AF=0.1616;AA=G|||;VT=SNP
8	38554723	rs13279807	G	A	100	PASS	AC=1365;AF=0.272564;AN=5008;NS=2504;DP=18162;EAS_AF=0.4762;AMR_AF=0.2925;AFR_AF=0.2231;EUR_AF=0.2455;SAS_AF=0.1431;AA=A|||;VT=SNP
8	38554948	rs10101851	G	C	100	PASS	AC=3187;AF=0.636382;AN=5008;NS=2504;DP=20223;EAS_AF=0.9256;AMR_AF=0.5259;AFR_AF=0.6324;EUR_AF=0.5646;SAS_AF=0.4959;AA=C|||;VT=SNP
8	38555447	rs72634766	A	G	100	PASS	AC=644;AF=0.128594;AN=5008;NS=2504;DP=18890;EAS_AF=0.131;AMR_AF=0.085;AFR_AF=0.1097;EUR_AF=0.1243;SAS_AF=0.1871;AA=A|||;VT=SNP
8	38555872	rs7001342	T	C	100	PASS	AC=938;AF=0.1873;AN=5008;NS=2504;DP=18148;EAS_AF=0.0714;AMR_AF=0.3357;AFR_AF=0.0961;EUR_AF=0.2197;SAS_AF=0.2914;AA=T|||;VT=SNP
8	38556224	rs72634767	C	T	100	PASS	AC=508;AF=0.101438;AN=5008;NS=2504;DP=19230;EAS_AF=0.13;AMR_AF=0.0764;AFR_AF=0.0234;EUR_AF=0.1233;SAS_AF=0.1728;AA=c|||;VT=SNP
8	38557345	rs113608876	C	A	100	PASS	AC=629;AF=0.125599;AN=5008;NS=2504;DP=13235;EAS_AF=0.13;AMR_AF=0.085;AFR_AF=0.1097;EUR_AF=0.1243;SAS_AF=0.1728;AA=c|||;VT=SNP
8	38557346	rs142482825	G	A	100	PASS	AC=155;AF=0.0309505;AN=5008;NS=2504;DP=13136;EAS_AF=0.0724;AMR_AF=0.0764;AFR_AF=0.0053;EUR_AF=0.0129;SAS_AF=0.0092;AA=g|||;VT=SNP
8	38557350	rs146505289	T	C	100	PASS	AC=633;AF=0.126398;AN=5008;NS=2504;DP=13147;EAS_AF=0.13;AMR_AF=0.0865;AFR_AF=0.1104;EUR_AF=0.1252;SAS_AF=0.1738;AA=t|||;VT=SNP
8	38557391	rs72634769	G	A	100	PASS	AC=642;AF=0.128195;AN=5008;NS=2504;DP=14465;EAS_AF=0.13;AMR_AF=0.085;AFR_AF=0.1097;EUR_AF=0.1243;SAS_AF=0.1861;AA=g|||;VT=SNP
8	38558262	rs3758100	C	T	100	PASS	AC=2792;AF=0.557508;AN=5008;NS=2504;DP=17762;EAS_AF=0.9256;AMR_AF=0.4135;AFR_AF=0.528;EUR_AF=0.4354;SAS_AF=0.4458;AA=C|||;VT=SNP
8	38558756	rs7820902	G	A	100	PASS	AC=2796;AF=0.558307;AN=5008;NS=2504;DP=19735;EAS_AF=0.9296;AMR_AF=0.4135;AFR_AF=0.528;EUR_AF=0.4354;SAS_AF=0.4458;AA=A|||;VT=SNP
8	38559013	rs4364602	A	G	100	PASS	AC=2792;AF=0.557508;AN=5008;NS=2504;DP=22657;EAS_AF=0.9256;AMR_AF=0.4135;AFR_AF=0.528;EUR_AF=0.4354;SAS_AF=0.4458;AA=G|||;VT=SNP
8	38559249	rs11998624	A	T	100	PASS	AC=2793;AF=0.557708;AN=5008;NS=2504;DP=21088;EAS_AF=0.9256;AMR_AF=0.4135;AFR_AF=0.528;EUR_AF=0.4364;SAS_AF=0.4458;AA=A|||;VT=SNP
8	38559309	rs11997243	C	G	100	PASS	AC=1009;AF=0.201478;AN=5008;NS=2504;DP=20344;EAS_AF=0.4742;AMR_AF=0.1902;AFR_AF=0.1233;EUR_AF=0.1392;SAS_AF=0.0982;AA=C|||;VT=SNP
8	38559326	rs11997244	C	T	100	PASS	AC=2575;AF=0.514177;AN=5008;NS=2504;DP=20605;EAS_AF=0.9256;AMR_AF=0.3977;AFR_AF=0.3775;EUR_AF=0.4344;SAS_AF=0.4397;AA=C|||;VT=SNP
8	38559362	rs11997272	C	A	100	PASS	AC=1007;AF=0.201078;AN=5008;NS=2504;DP=20783;EAS_AF=0.4722;AMR_AF=0.1902;AFR_AF=0.1233;EUR_AF=0.1392;SAS_AF=0.0982;AA=c|||;VT=SNP
8	38559641	rs17584588	G	C	100	PASS	AC=408;AF=0.0814696;AN=5008;NS=2504;DP=19262;EAS_AF=0.0526;AMR_AF=0.0994;AFR_AF=0.0408;EUR_AF=0.1441;SAS_AF=0.089;AA=G|||;VT=SNP
8	38559825	rs10081442	T	G	100	PASS	AC=2839;AF=0.566893;AN=5008;NS=2504;DP=20220;EAS_AF=0.9256;AMR_AF=0.4236;AFR_AF=0.5333;EUR_AF=0.4583;SAS_AF=0.456;AA=G|||;VT=SNP
8	38561631	rs10504010	C	T	100	PASS	AC=1000;AF=0.199681;AN=5008;NS=2504;DP=20416;EAS_AF=0.4702;AMR_AF=0.1916;AFR_AF=0.1225;EUR_AF=0.1342;SAS_AF=0.0982;AA=C|||;VT=SNP
8	38561633	rs11785498	G	A	100	PASS	AC=401;AF=0.0800719;AN=5008;NS=2504;DP=20438;EAS_AF=0.0516;AMR_AF=0.0908;AFR_AF=0.0469;EUR_AF=0.1352;SAS_AF=0.09;AA=G|||;VT=SNP
8	38562668	rs62504147	A	G	100	PASS	AC=1010;AF=0.201677;AN=5008;NS=2504;DP=15898;EAS_AF=0.4782;AMR_AF=0.1902;AFR_AF=0.1241;EUR_AF=0.1362;SAS_AF=0.0971;AA=A|||;VT=SNP
8	38562738	rs75943522	A	G	100	PASS	AC=454;AF=0.090655;AN=5008;NS=2504;DP=14205;EAS_AF=0.2669;AMR_AF=0.0331;AFR_AF=0.0401;EUR_AF=0.0398;SAS_AF=0.0706;AA=A|||;VT=SNP
8	38562845	rs10104530	T	A	100	PASS	AC=1059;AF=0.211462;AN=5008;NS=2504;DP=17206;EAS_AF=0.0734;AMR_AF=0.3458;AFR_AF=0.177;EUR_AF=0.2217;SAS_AF=0.2945;AA=T|||;VT=SNP
8	38563602	rs72634773	C	T	100	PASS	AC=687;AF=0.137181;AN=5008;NS=2504;DP=20733;EAS_AF=0.131;AMR_AF=0.085;AFR_AF=0.143;EUR_AF=0.1233;SAS_AF=0.1871;AA=C|||;VT=SNP
8	38564768	rs78424552	T	G	100	PASS	AC=452;AF=0.0902556;AN=5008;NS=2504;DP=16024;EAS_AF=0.2679;AMR_AF=0.0317;AFR_AF=0.0416;EUR_AF=0.0398;SAS_AF=0.0665;AA=T|||;VT=SNP
8	38564849	rs73676485	T	C	100	PASS	AC=693;AF=0.138379;AN=5008;NS=2504;DP=14023;EAS_AF=0.131;AMR_AF=0.085;AFR_AF=0.1467;EUR_AF=0.1243;SAS_AF=0.1871;AA=T|||;VT=SNP
8	38565179	rs4733892	G	C	100	PASS	AC=1915;AF=0.382388;AN=5008;NS=2504;DP=17021;EAS_AF=0.2024;AMR_AF=0.438;AFR_AF=0.4365;EUR_AF=0.3429;SAS_AF=0.4959;AA=C|||;VT=SNP
8	38565629	rs10481324	T	C	100	PASS	AC=1706;AF=0.340655;AN=5008;NS=2504;DP=16168;EAS_AF=0.2024;AMR_AF=0.4222;AFR_AF=0.2867;EUR_AF=0.3419;SAS_AF=0.4969;AA=t|||;VT=SNP
8	38566608	rs11991551	A	G	100	PASS	AC=1006;AF=0.200879;AN=5008;NS=2504;DP=14591;EAS_AF=0.4752;AMR_AF=0.1902;AFR_AF=0.1241;EUR_AF=0.1352;SAS_AF=0.0971;AA=A|||;VT=SNP
8	38567106	rs34673333	T	A	100	PASS	AC=935;AF=0.186701;AN=5008;NS=2504;DP=18232;EAS_AF=0.0714;AMR_AF=0.3329;AFR_AF=0.0946;EUR_AF=0.2177;SAS_AF=0.2945;AA=T|||;VT=SNP
8	38567446	rs4733943	C	A	100	PASS	AC=939;AF=0.1875;AN=5008;NS=2504;DP=18215;EAS_AF=0.0714;AMR_AF=0.3343;AFR_AF=0.0968;EUR_AF=0.2177;SAS_AF=0.2945;AA=C|||;VT=SNP
8	38567492	rs4733944	G	C	100	PASS	AC=938;AF=0.1873;AN=5008;NS=2504;DP=17692;EAS_AF=0.0714;AMR_AF=0.3343;AFR_AF=0.0968;EUR_AF=0.2167;SAS_AF=0.2945;AA=G|||;VT=SNP
8	38567746	rs28754331	T	C	100	PASS	AC=1799;AF=0.359225;AN=5008;NS=2504;DP=18202;EAS_AF=0.2024;AMR_AF=0.4251;AFR_AF=0.3555;EUR_AF=0.3419;SAS_AF=0.4969;AA=T|||;VT=SNP
8	38568215	rs57128498	C	A	100	PASS	AC=1453;AF=0.290136;AN=5008;NS=2504;DP=23017;EAS_AF=0.7431;AMR_AF=0.2205;AFR_AF=0.1634;EUR_AF=0.175;SAS_AF=0.1626;AA=C|||;VT=SNP
8	38568319	rs4733945	G	C	100	PASS	AC=1801;AF=0.359625;AN=5008;NS=2504;DP=20956;EAS_AF=0.2034;AMR_AF=0.4251;AFR_AF=0.3563;EUR_AF=0.3419;SAS_AF=0.4969;AA=C|||;VT=SNP
8	38568510	rs77400342	A	G	100	PASS	AC=451;AF=0.0900559;AN=5008;NS=2504;DP=22134;EAS_AF=0.2698;AMR_AF=0.0317;AFR_AF=0.0393;EUR_AF=0.0398;SAS_AF=0.0665;AA=A|||;VT=SNP
8	38568936	rs6992505	C	T	100	PASS	AC=751;AF=0.14996;AN=5008;NS=2504;DP=20541;EAS_AF=0.1319;AMR_AF=0.0879;AFR_AF=0.1884;EUR_AF=0.1233;SAS_AF=0.1881;AA=C|||;VT=SNP
8	38569191	rs7016050	G	T	100	PASS	AC=3694;AF=0.73762;AN=5008;NS=2504;DP=15446;EAS_AF=0.9454;AMR_AF=0.7608;AFR_AF=0.6785;EUR_AF=0.6233;SAS_AF=0.7045;AA=T|||;VT=SNP
8	38569214	rs6992997	C	T	100	PASS	AC=1707;AF=0.340855;AN=5008;NS=2504;DP=15990;EAS_AF=0.2034;AMR_AF=0.4222;AFR_AF=0.2867;EUR_AF=0.3419;SAS_AF=0.4969;AA=C|||;VT=SNP
8	38569331	rs12544899	T	C	100	PASS	AC=935;AF=0.186701;AN=5008;NS=2504;DP=15808;EAS_AF=0.0714;AMR_AF=0.3329;AFR_AF=0.0946;EUR_AF=0.2177;SAS_AF=0.2945;AA=T|||;VT=SNP
8	38569354	rs7016216	G	C	100	PASS	AC=753;AF=0.150359;AN=5008;NS=2504;DP=15021;EAS_AF=0.1319;AMR_AF=0.0879;AFR_AF=0.1899;EUR_AF=0.1233;SAS_AF=0.1881;AA=G|||;VT=SNP
8	38569944	rs34888097	C	T	100	PASS	AC=1802;AF=0.359824;AN=5008;NS=2504;DP=19703;EAS_AF=0.2044;AMR_AF=0.4222;AFR_AF=0.3578;EUR_AF=0.341;SAS_AF=0.498;AA=C|||;VT=SNP
8	38569960	rs79768953	C	T	100	PASS	AC=476;AF=0.0950479;AN=5008;NS=2504;DP=19578;EAS_AF=0.2669;AMR_AF=0.0317;AFR_AF=0.0484;EUR_AF=0.0537;SAS_AF=0.0685;AA=C|||;VT=SNP
8	38569981	rs34821839	G	A	100	PASS	AC=1801;AF=0.359625;AN=5008;NS=2504;DP=19482;EAS_AF=0.2044;AMR_AF=0.4222;AFR_AF=0.357;EUR_AF=0.341;SAS_AF=0.498;AA=G|||;VT=SNP
8	38570131	rs72634779	C	T	100	PASS	AC=756;AF=0.150958;AN=5008;NS=2504;DP=18295;EAS_AF=0.1329;AMR_AF=0.0879;AFR_AF=0.1899;EUR_AF=0.1243;SAS_AF=0.1892;AA=C|||;VT=SNP
8	38570132	rs2166615	A	G	100	PASS	AC=1803;AF=0.360024;AN=5008;NS=2504;DP=18292;EAS_AF=0.2044;AMR_AF=0.4222;AFR_AF=0.3578;EUR_AF=0.3419;SAS_AF=0.498;AA=G|||;VT=SNP
8	38571141	rs17584637	C	T	100	PASS	AC=355;AF=0.0708866;AN=5008;NS=2504;DP=18456;EAS_AF=0.0377;AMR_AF=0.0922;AFR_AF=0.0129;EUR_AF=0.0765;SAS_AF=0.1626;AA=C|||;VT=SNP
8	38571549	rs55776134	C	A	100	PASS	AC=2146;AF=0.428514;AN=5008;NS=2504;DP=20990;EAS_AF=0.6567;AMR_AF=0.3732;AFR_AF=0.3676;EUR_AF=0.3827;SAS_AF=0.362;AA=C|||;VT=SNP
8	38571717	rs111534849	G	A	100	PASS	AC=368;AF=0.0734824;AN=5008;NS=2504;DP=18402;EAS_AF=0.0516;AMR_AF=0.0908;AFR_AF=0.0393;EUR_AF=0.1233;SAS_AF=0.0787;AA=G|||;VT=SNP
8	38571934	rs6474493	A	G	100	PASS	AC=2506;AF=0.500399;AN=5008;NS=2504;DP=22150;EAS_AF=0.6577;AMR_AF=0.4841;AFR_AF=0.4266;EUR_AF=0.5129;SAS_AF=0.4366;AA=G|||;VT=SNP
8	38571957	rs11782034	T	A	100	PASS	AC=368;AF=0.0734824;AN=5008;NS=2504;DP=22756;EAS_AF=0.0516;AMR_AF=0.0908;AFR_AF=0.0393;EUR_AF=0.1233;SAS_AF=0.0787;AA=T|||;VT=SNP
8	38572422	rs6983695	T	C	100	PASS	AC=2495;AF=0.498203;AN=5008;NS=2504;DP=22421;EAS_AF=0.6577;AMR_AF=0.4841;AFR_AF=0.4372;EUR_AF=0.5139;SAS_AF=0.41;AA=t|||;VT=SNP
8	38572792	rs79891720	A	C	100	PASS	AC=520;AF=0.103834;AN=5008;NS=2504;DP=22522;EAS_AF=0.1319;AMR_AF=0.0764;AFR_AF=0.0204;EUR_AF=0.1243;SAS_AF=0.1861;AA=A|||;VT=SNP
8	38573765	rs7828448	A	G	100	PASS	AC=3041;AF=0.607228;AN=5008;NS=2504;DP=14876;EAS_AF=0.9306;AMR_AF=0.5274;AFR_AF=0.531;EUR_AF=0.5567;SAS_AF=0.4857;AA=A|||;VT=SNP
8	38575483	rs57103009	C	T	100	PASS	AC=1595;AF=0.31849;AN=5008;NS=2504;DP=21440;EAS_AF=0.0714;AMR_AF=0.3516;AFR_AF=0.4213;EUR_AF=0.3797;SAS_AF=0.3476;AA=C|||;VT=SNP
8	38575597	rs72634781	T	A	100	PASS	AC=270;AF=0.0539137;AN=5008;NS=2504;DP=18978;EAS_AF=0.0496;AMR_AF=0.0346;AFR_AF=0.0545;EUR_AF=0.0417;SAS_AF=0.0838;AA=A|||;VT=SNP
8	38576759	rs6474495	T	G	100	PASS	AC=2350;AF=0.469249;AN=5008;NS=2504;DP=18334;EAS_AF=0.8938;AMR_AF=0.402;AFR_AF=0.2617;EUR_AF=0.3767;SAS_AF=0.455;AA=T|||;VT=SNP
8	38577162	rs7014916	A	G	100	PASS	AC=3634;AF=0.725639;AN=5008;NS=2504;DP=16651;EAS_AF=0.9563;AMR_AF=0.5922;AFR_AF=0.7027;EUR_AF=0.5994;SAS_AF=0.7434;AA=G|||;VT=SNP
8	38577324	rs10958807	C	G	100	PASS	AC=2369;AF=0.473043;AN=5008;NS=2504;DP=14398;EAS_AF=0.8938;AMR_AF=0.4035;AFR_AF=0.2761;EUR_AF=0.3757;SAS_AF=0.455;AA=C|||;VT=SNP
8	38577405	rs4573236	G	C	100	PASS	AC=778;AF=0.155351;AN=5008;NS=2504;DP=12433;EAS_AF=0.1766;AMR_AF=0.134;AFR_AF=0.1543;EUR_AF=0.1759;SAS_AF=0.1288;AA=g|||;VT=SNP
8	38582476	rs17506431	C	T	100	PASS	AC=1609;AF=0.321286;AN=5008;NS=2504;DP=19789;EAS_AF=0.7242;AMR_AF=0.2622;AFR_AF=0.1316;EUR_AF=0.2018;SAS_AF=0.3272;AA=C|||;VT=SNP
8	38582571	rs28413047	C	A	100	PASS	AC=1512;AF=0.301917;AN=5008;NS=2504;DP=18955;EAS_AF=0.1647;AMR_AF=0.232;AFR_AF=0.4818;EUR_AF=0.2783;SAS_AF=0.274;AA=A|||;VT=SNP
8	38583468	rs62504152	A	G	100	PASS	AC=1572;AF=0.313898;AN=5008;NS=2504;DP=13957;EAS_AF=0.7272;AMR_AF=0.2651;AFR_AF=0.0862;EUR_AF=0.2008;SAS_AF=0.3466;AA=A|||;VT=SNP
8	38584969	rs10090223	A	C	100	PASS	AC=3591;AF=0.717053;AN=5008;NS=2504;DP=17094;EAS_AF=0.9494;AMR_AF=0.5893;AFR_AF=0.6808;EUR_AF=0.5964;SAS_AF=0.7413;AA=C|||;VT=SNP
8	38585133	rs7462041	T	C	100	PASS	AC=1520;AF=0.303514;AN=5008;NS=2504;DP=17645;EAS_AF=0.1706;AMR_AF=0.2305;AFR_AF=0.4818;EUR_AF=0.2783;SAS_AF=0.2771;AA=C|||;VT=SNP
8	38585618	rs28364583	A	G	100	PASS	AC=472;AF=0.0942492;AN=5008;NS=2504;DP=16940;EAS_AF=0.0625;AMR_AF=0.0965;AFR_AF=0.0666;EUR_AF=0.1163;SAS_AF=0.1401;AA=A|||;VT=SNP
8	38587149	rs60211517	G	A	100	PASS	AC=1541;AF=0.307708;AN=5008;NS=2504;DP=18120;EAS_AF=0.7143;AMR_AF=0.2579;AFR_AF=0.087;EUR_AF=0.2048;SAS_AF=0.3282;AA=G|||;VT=SNP
8	38587611	rs2166614	G	A	100	PASS	AC=3588;AF=0.716454;AN=5008;NS=2504;DP=22313;EAS_AF=0.9494;AMR_AF=0.5893;AFR_AF=0.68;EUR_AF=0.5954;SAS_AF=0.7403;AA=A|||;VT=SNP
8	38587848	rs79563374	C	T	100	PASS	AC=398;AF=0.0794728;AN=5008;NS=2504;DP=20075;EAS_AF=0.0625;AMR_AF=0.0836;AFR_AF=0.0189;EUR_AF=0.1153;SAS_AF=0.1391;AA=C|||;VT=SNP
8	38587855	rs72636125	G	A	100	PASS	AC=112;AF=0.0223642;AN=5008;NS=2504;DP=20648;EAS_AF=0.002;AMR_AF=0.0303;AFR_AF=0.0038;EUR_AF=0.0507;SAS_AF=0.0337;AA=G|||;VT=SNP
8	38588043	rs7007474	A	C	100	PASS	AC=3620;AF=0.722843;AN=5008;NS=2504;DP=21644;EAS_AF=0.9494;AMR_AF=0.5908;AFR_AF=0.7012;EUR_AF=0.5974;SAS_AF=0.7413;AA=C|||;VT=SNP
8	38588101	rs78602187	G	T	100	PASS	AC=403;AF=0.0804712;AN=5008;NS=2504;DP=17907;EAS_AF=0.0625;AMR_AF=0.0908;AFR_AF=0.0189;EUR_AF=0.1153;SAS_AF=0.1391;AA=G|||;VT=SNP
8	38588313	rs6985355	G	A	100	PASS	AC=2821;AF=0.563299;AN=5008;NS=2504;DP=19006;EAS_AF=0.9494;AMR_AF=0.4914;AFR_AF=0.3411;EUR_AF=0.4911;SAS_AF=0.591;AA=G|||;VT=SNP
8	38589953	rs6474497	A	C	100	PASS	AC=3182;AF=0.635383;AN=5008;NS=2504;DP=17864;EAS_AF=0.8889;AMR_AF=0.5058;AFR_AF=0.6467;EUR_AF=0.4841;SAS_AF=0.6063;AA=-|||;VT=SNP
8	38590994	rs34153723	A	C	100	PASS	AC=753;AF=0.150359;AN=5008;NS=2504;DP=17788;EAS_AF=0.1746;AMR_AF=0.1326;AFR_AF=0.1415;EUR_AF=0.174;SAS_AF=0.1258;AA=A|||;VT=SNP
8	38591178	rs9692775	C	T	100	PASS	AC=468;AF=0.0934505;AN=5008;NS=2504;DP=16408;EAS_AF=0.0635;AMR_AF=0.0893;AFR_AF=0.0666;EUR_AF=0.1163;SAS_AF=0.1401;AA=C|||;VT=SNP
8	38592135	rs7821911	A	G	100	PASS	AC=844;AF=0.16853;AN=5008;NS=2504;DP=22786;EAS_AF=0.0635;AMR_AF=0.1729;AFR_AF=0.1377;EUR_AF=0.2197;SAS_AF=0.2628;AA=A|||;VT=SNP
8	38592423	rs17506599	C	T	100	PASS	AC=570;AF=0.113818;AN=5008;NS=2504;DP=19091;EAS_AF=0.1716;AMR_AF=0.1282;AFR_AF=0.0265;EUR_AF=0.166;SAS_AF=0.1084;AA=C|||;VT=SNP
8	38593645	rs11776390	C	T	100	PASS	AC=417;AF=0.0832668;AN=5008;NS=2504;DP=18251;EAS_AF=0.0645;AMR_AF=0.062;AFR_AF=0.0582;EUR_AF=0.0895;SAS_AF=0.1452;AA=C|||;VT=SNP
8	38594656	rs17506613	C	T	100	PASS	AC=2497;AF=0.498602;AN=5008;NS=2504;DP=18587;EAS_AF=0.8998;AMR_AF=0.4006;AFR_AF=0.3714;EUR_AF=0.3698;SAS_AF=0.4591;AA=c|||;VT=SNP
8	38596395	rs4733947	G	A	100	PASS	AC=3682;AF=0.735224;AN=5008;NS=2504;DP=20971;EAS_AF=0.9534;AMR_AF=0.598;AFR_AF=0.7322;EUR_AF=0.6044;SAS_AF=0.7464;AA=A|||;VT=SNP
8	38596570	rs4354275	G	A	100	PASS	AC=412;AF=0.0822684;AN=5008;NS=2504;DP=19887;EAS_AF=0.0516;AMR_AF=0.0994;AFR_AF=0.0076;EUR_AF=0.1342;SAS_AF=0.1493;AA=G|||;VT=SNP
8	38597056	rs117166521	G	A	100	PASS	AC=238;AF=0.047524;AN=5008;NS=2504;DP=23647;EAS_AF=0.0506;AMR_AF=0.0937;AFR_AF=0.0068;EUR_AF=0.0219;SAS_AF=0.093;AA=G|||;VT=SNP
8	38597727	rs13278546	C	T	100	PASS	AC=1608;AF=0.321086;AN=5008;NS=2504;DP=21123;EAS_AF=0.7411;AMR_AF=0.2507;AFR_AF=0.149;EUR_AF=0.169;SAS_AF=0.3272;AA=C|||;VT=SNP
8	38598490	rs16887736	C	G	100	PASS	AC=1623;AF=0.324081;AN=5008;NS=2504;DP=19394;EAS_AF=0.752;AMR_AF=0.2507;AFR_AF=0.1498;EUR_AF=0.17;SAS_AF=0.3292;AA=C|||;VT=SNP
8	38599213	rs75779024	G	C	100	PASS	AC=467;AF=0.0932508;AN=5008;NS=2504;DP=16940;EAS_AF=0.0516;AMR_AF=0.1066;AFR_AF=0.0431;EUR_AF=0.1352;SAS_AF=0.1513;AA=G|||;VT=SNP
8	38599218	rs7844381	G	A	100	PASS	AC=777;AF=0.155152;AN=5008;NS=2504;DP=16915;EAS_AF=0.1478;AMR_AF=0.1354;AFR_AF=0.1604;EUR_AF=0.1928;SAS_AF=0.1309;AA=G|||;VT=SNP
8	38599440	rs17513105	A	G	100	PASS	AC=732;AF=0.146166;AN=5008;NS=2504;DP=19761;EAS_AF=0.0516;AMR_AF=0.1239;AFR_AF=0.2133;EUR_AF=0.1362;SAS_AF=0.1789;AA=G|||;VT=SNP
8	38599748	rs78981097	G	A	100	PASS	AC=469;AF=0.0936502;AN=5008;NS=2504;DP=20382;EAS_AF=0.0526;AMR_AF=0.1066;AFR_AF=0.0446;EUR_AF=0.1342;SAS_AF=0.1513;AA=G|||;VT=SNP
8	38599893	rs7814409	G	A	100	PASS	AC=674;AF=0.134585;AN=5008;NS=2504;DP=19510;EAS_AF=0.0516;AMR_AF=0.1182;AFR_AF=0.1732;EUR_AF=0.1352;SAS_AF=0.1789;AA=A|||;VT=SNP
8	38601398	rs10958809	C	T	100	PASS	AC=783;AF=0.15635;AN=5008;NS=2504;DP=18088;EAS_AF=0.1478;AMR_AF=0.1354;AFR_AF=0.1596;EUR_AF=0.2008;SAS_AF=0.1299;AA=C|||;VT=SNP
8	38601582	rs76420667	T	G	100	PASS	AC=475;AF=0.0948482;AN=5008;NS=2504;DP=19540;EAS_AF=0.0506;AMR_AF=0.1124;AFR_AF=0.0454;EUR_AF=0.1352;SAS_AF=0.1534;AA=T|||;VT=SNP
8	38601834	rs7015882	A	C	100	PASS	AC=695;AF=0.138778;AN=5008;NS=2504;DP=19669;EAS_AF=0.0476;AMR_AF=0.1225;AFR_AF=0.1884;EUR_AF=0.1342;SAS_AF=0.182;AA=C|||;VT=SNP
8	38601929	rs74716243	G	C	100	PASS	AC=618;AF=0.123403;AN=5008;NS=2504;DP=16776;EAS_AF=0.0575;AMR_AF=0.1066;AFR_AF=0.1392;EUR_AF=0.1243;SAS_AF=0.181;AA=C|||;VT=SNP
8	38601949	rs7008502	C	T	100	PASS	AC=458;AF=0.0914537;AN=5008;NS=2504;DP=17915;EAS_AF=0.0575;AMR_AF=0.098;AFR_AF=0.0454;EUR_AF=0.1213;SAS_AF=0.1534;AA=C|||;VT=SNP
8	38602243	rs147057125	C	T	100	PASS	AC=39;AF=0.00778754;AN=5008;NS=2504;DP=17557;EAS_AF=0.002;AMR_AF=0.0029;AFR_AF=0.0023;EUR_AF=0.0189;SAS_AF=0.0133;AA=C|||;VT=SNP
8	38602323	rs7845067	A	G	100	PASS	AC=3429;AF=0.684704;AN=5008;NS=2504;DP=16371;EAS_AF=0.875;AMR_AF=0.5663;AFR_AF=0.6498;EUR_AF=0.6093;SAS_AF=0.6973;AA=G|||;VT=SNP
8	38602441	rs58723874	T	C	100	PASS	AC=755;AF=0.150759;AN=5008;NS=2504;DP=19217;EAS_AF=0.0069;AMR_AF=0.1758;AFR_AF=0.115;EUR_AF=0.2575;SAS_AF=0.2198;AA=C|||;VT=SNP
8	38602617	rs17513131	T	A	100	PASS	AC=863;AF=0.172324;AN=5008;NS=2504;DP=19746;EAS_AF=0.006;AMR_AF=0.1729;AFR_AF=0.2421;EUR_AF=0.2256;SAS_AF=0.1943;AA=T|||;VT=SNP
8	38603081	rs11782157	A	C	100	PASS	AC=575;AF=0.114816;AN=5008;NS=2504;DP=19638;EAS_AF=0.004;AMR_AF=0.1599;AFR_AF=0.0537;EUR_AF=0.2286;SAS_AF=0.1626;AA=A|||;VT=SNP
8	38603164	rs7838063	G	C	100	PASS	AC=3834;AF=0.765575;AN=5008;NS=2504;DP=17676;EAS_AF=0.8125;AMR_AF=0.6513;AFR_AF=0.7383;EUR_AF=0.7435;SAS_AF=0.8579;AA=C|||;VT=SNP
8	38605368	rs13269340	C	T	100	PASS	AC=1239;AF=0.247404;AN=5008;NS=2504;DP=18493;EAS_AF=0.3095;AMR_AF=0.1297;AFR_AF=0.3442;EUR_AF=0.1521;SAS_AF=0.2342;AA=c|||;VT=SNP
8	38606475	rs11992001	G	A	100	PASS	AC=1243;AF=0.248203;AN=5008;NS=2504;DP=16734;EAS_AF=0.3095;AMR_AF=0.134;AFR_AF=0.3457;EUR_AF=0.1521;SAS_AF=0.2331;AA=G|||;VT=SNP
8	38606564	rs7009994	A	C	100	PASS	AC=4053;AF=0.809305;AN=5008;NS=2504;DP=16766;EAS_AF=0.8075;AMR_AF=0.6657;AFR_AF=0.9002;EUR_AF=0.7425;SAS_AF=0.8589;AA=C|||;VT=SNP
8	38606606	rs13252226	G	A	100	PASS	AC=1242;AF=0.248003;AN=5008;NS=2504;DP=16661;EAS_AF=0.3095;AMR_AF=0.134;AFR_AF=0.3449;EUR_AF=0.1521;SAS_AF=0.2331;AA=A|||;VT=SNP
8	38607042	rs13275810	T	C	100	PASS	AC=819;AF=0.163538;AN=5008;NS=2504;DP=19327;EAS_AF=0.3234;AMR_AF=0.1124;AFR_AF=0.028;EUR_AF=0.1491;SAS_AF=0.2331;AA=T|||;VT=SNP
8	38607833	rs1607101	C	T	100	PASS	AC=1757;AF=0.350839;AN=5008;NS=2504;DP=19443;EAS_AF=0.3264;AMR_AF=0.2781;AFR_AF=0.3608;EUR_AF=0.3698;SAS_AF=0.3947;AA=C|||;VT=SNP
8	38610096	rs7816768	C	T	100	PASS	AC=2122;AF=0.423722;AN=5008;NS=2504;DP=20307;EAS_AF=0.3145;AMR_AF=0.2968;AFR_AF=0.6044;EUR_AF=0.3708;SAS_AF=0.4366;AA=T|||;VT=SNP
8	38612246	rs1609514	G	C	100	PASS	AC=2133;AF=0.425919;AN=5008;NS=2504;DP=18627;EAS_AF=0.3155;AMR_AF=0.3069;AFR_AF=0.6021;EUR_AF=0.3827;SAS_AF=0.4305;AA=C|||;VT=SNP
8	38612467	rs7004137	A	T	100	PASS	AC=1827;AF=0.364816;AN=5008;NS=2504;DP=15362;EAS_AF=0.3155;AMR_AF=0.2882;AFR_AF=0.413;EUR_AF=0.3817;SAS_AF=0.3875;AA=T|||;VT=SNP
8	38612665	rs73611025	G	A	100	PASS	AC=553;AF=0.110423;AN=5008;NS=2504;DP=11509;EAS_AF=0.003;AMR_AF=0.1556;AFR_AF=0.0469;EUR_AF=0.2286;SAS_AF=0.1534;AA=G|||;VT=SNP
8	38613497	rs57638952	T	G	100	PASS	AC=1702;AF=0.339856;AN=5008;NS=2504;DP=13974;EAS_AF=0.3155;AMR_AF=0.2824;AFR_AF=0.2905;EUR_AF=0.3807;SAS_AF=0.4305;AA=T|||;VT=SNP
8	38613641	rs59960370	G	T	100	PASS	AC=1281;AF=0.255791;AN=5008;NS=2504;DP=18189;EAS_AF=0.003;AMR_AF=0.1988;AFR_AF=0.5401;EUR_AF=0.2326;SAS_AF=0.1963;AA=T|||;VT=SNP
8	38614690	rs118155490	C	A	100	PASS	AC=534;AF=0.106629;AN=5008;NS=2504;DP=7348;EAS_AF=0.003;AMR_AF=0.1556;AFR_AF=0.0318;EUR_AF=0.2296;SAS_AF=0.1534;AA=C|||;VT=SNP
8	38615208	rs62505793	C	T	100	PASS	AC=586;AF=0.117013;AN=5008;NS=2504;DP=16225;EAS_AF=0.003;AMR_AF=0.1571;AFR_AF=0.0703;EUR_AF=0.2296;SAS_AF=0.1534;AA=C|||;VT=SNP
8	38616692	rs72636135	G	A	100	PASS	AC=497;AF=0.0992412;AN=5008;NS=2504;DP=19021;EAS_AF=0.1687;AMR_AF=0.0893;AFR_AF=0.028;EUR_AF=0.1471;SAS_AF=0.0818;AA=G|||;VT=SNP
8	38617326	rs6474499	A	C	100	PASS	AC=3703;AF=0.739417;AN=5008;NS=2504;DP=21745;EAS_AF=0.8046;AMR_AF=0.6066;AFR_AF=0.7375;EUR_AF=0.662;SAS_AF=0.8487;AA=C|||;VT=SNP
8	38618468	rs34678540	T	C	100	PASS	AC=850;AF=0.169728;AN=5008;NS=2504;DP=20580;EAS_AF=0.3175;AMR_AF=0.1095;AFR_AF=0.0575;EUR_AF=0.1511;SAS_AF=0.2311;AA=T|||;VT=SNP
8	38618768	rs7016882	T	G	100	PASS	AC=2114;AF=0.422125;AN=5008;NS=2504;DP=18737;EAS_AF=0.3254;AMR_AF=0.3141;AFR_AF=0.5605;EUR_AF=0.4016;SAS_AF=0.4325;AA=G|||;VT=SNP
8	38620090	rs6995577	G	T	100	PASS	AC=1187;AF=0.237021;AN=5008;NS=2504;DP=18160;EAS_AF=0.003;AMR_AF=0.2032;AFR_AF=0.4849;EUR_AF=0.2505;SAS_AF=0.1534;AA=T|||;VT=SNP
8	38620272	rs62505795	G	C	100	PASS	AC=638;AF=0.127396;AN=5008;NS=2504;DP=17277;EAS_AF=0.003;AMR_AF=0.1585;AFR_AF=0.1142;EUR_AF=0.2256;SAS_AF=0.1503;AA=G|||;VT=SNP
8	38621504	rs62505796	A	G	100	PASS	AC=684;AF=0.136581;AN=5008;NS=2504;DP=18475;EAS_AF=0.0069;AMR_AF=0.1859;AFR_AF=0.0923;EUR_AF=0.2584;SAS_AF=0.1697;AA=a|||;VT=SNP
8	38621568	rs62505797	A	G	100	PASS	AC=683;AF=0.136382;AN=5008;NS=2504;DP=19324;EAS_AF=0.006;AMR_AF=0.1859;AFR_AF=0.0923;EUR_AF=0.2584;SAS_AF=0.1697;AA=G|||;VT=SNP
8	38621686	rs62505798	T	C	100	PASS	AC=684;AF=0.136581;AN=5008;NS=2504;DP=18335;EAS_AF=0.006;AMR_AF=0.1859;AFR_AF=0.0923;EUR_AF=0.2594;SAS_AF=0.1697;AA=C|||;VT=SNP
8	38621848	rs28425558	A	G	100	PASS	AC=1181;AF=0.235823;AN=5008;NS=2504;DP=14920;EAS_AF=0.0069;AMR_AF=0.2161;AFR_AF=0.4508;EUR_AF=0.2604;SAS_AF=0.1697;AA=G|||;VT=SNP
8	38622060	rs79502983	T	G	100	PASS	AC=454;AF=0.090655;AN=5008;NS=2504;DP=17106;EAS_AF=0.2331;AMR_AF=0.0749;AFR_AF=0.0023;EUR_AF=0.0437;SAS_AF=0.1227;AA=t|||;VT=SNP
8	38622612	rs56216879	G	A	100	PASS	AC=715;AF=0.142772;AN=5008;NS=2504;DP=16402;EAS_AF=0.006;AMR_AF=0.1916;AFR_AF=0.1127;EUR_AF=0.2594;SAS_AF=0.1697;AA=G|||;VT=SNP
8	38622673	rs56386453	C	T	100	PASS	AC=684;AF=0.136581;AN=5008;NS=2504;DP=18234;EAS_AF=0.0069;AMR_AF=0.1859;AFR_AF=0.0923;EUR_AF=0.2584;SAS_AF=0.1697;AA=T|||;VT=SNP
8	38623053	rs62505801	T	G	100	PASS	AC=683;AF=0.136382;AN=5008;NS=2504;DP=20699;EAS_AF=0.006;AMR_AF=0.1859;AFR_AF=0.0923;EUR_AF=0.2584;SAS_AF=0.1697;AA=G|||;VT=SNP
8	38627361	rs3739247	T	C	100	PASS	AC=2907;AF=0.580471;AN=5008;NS=2504;DP=23874;EAS_AF=0.4742;AMR_AF=0.5346;AFR_AF=0.6172;EUR_AF=0.5338;SAS_AF=0.7209;AA=N|||;VT=SNP
8	38631685	rs62505809	T	C	100	PASS	AC=636;AF=0.126997;AN=5008;NS=2504;DP=16450;EAS_AF=0.004;AMR_AF=0.1729;AFR_AF=0.0938;EUR_AF=0.2376;SAS_AF=0.1524;AA=t|||;VT=SNP
8	38635476	rs10103542	T	C	100	PASS	AC=2027;AF=0.404752;AN=5008;NS=2504;DP=19300;EAS_AF=0.2361;AMR_AF=0.3199;AFR_AF=0.5461;EUR_AF=0.4105;SAS_AF=0.4417;AA=C|||;VT=SNP
8	38639175	rs35834813	T	C	100	PASS	AC=2026;AF=0.404553;AN=5008;NS=2504;DP=13664;EAS_AF=0.2361;AMR_AF=0.3184;AFR_AF=0.5454;EUR_AF=0.4105;SAS_AF=0.4427;AA=t|||;VT=SNP
8	38639712	rs7816056	C	A	100	PASS	AC=804;AF=0.160543;AN=5008;NS=2504;DP=13899;EAS_AF=0.2321;AMR_AF=0.1167;AFR_AF=0.025;EUR_AF=0.171;SAS_AF=0.2904;AA=C|||;VT=SNP
8	38641162	rs13261563	C	T	100	PASS	AC=803;AF=0.160343;AN=5008;NS=2504;DP=15812;EAS_AF=0.2302;AMR_AF=0.1167;AFR_AF=0.0265;EUR_AF=0.171;SAS_AF=0.2894;AA=C|||;VT=SNP
8	38644914	rs11467	A	G	100	PASS	AC=1593;AF=0.318091;AN=5008;NS=2504;DP=8002;EAS_AF=0.0546;AMR_AF=0.2954;AFR_AF=0.4864;EUR_AF=0.3598;SAS_AF=0.3354;AA=G|||;VT=SNP
8	38646402	rs34210207	G	A	100	PASS	AC=551;AF=0.110024;AN=5008;NS=2504;DP=18875;EAS_AF=0.2649;AMR_AF=0.0677;AFR_AF=0.0212;EUR_AF=0.1024;SAS_AF=0.1084;AA=G|||;VT=SNP
8	38656250	rs13252897	C	T	100	PASS	AC=1468;AF=0.293131;AN=5008;NS=2504;DP=16731;EAS_AF=0.2698;AMR_AF=0.2738;AFR_AF=0.2632;EUR_AF=0.3887;SAS_AF=0.273;AA=C|||;VT=SNP
8	38656301	rs13260356	G	A	100	PASS	AC=1467;AF=0.292931;AN=5008;NS=2504;DP=16570;EAS_AF=0.2698;AMR_AF=0.2723;AFR_AF=0.2632;EUR_AF=0.3867;SAS_AF=0.2751;AA=G|||;VT=SNP
8	38656652	rs13267903	A	G	100	PASS	AC=803;AF=0.160343;AN=5008;NS=2504;DP=18938;EAS_AF=0.2282;AMR_AF=0.1153;AFR_AF=0.0242;EUR_AF=0.173;SAS_AF=0.2935;AA=A|||;VT=SNP
8	38657655	rs34490523	G	A	100	PASS	AC=1169;AF=0.233427;AN=5008;NS=2504;DP=19204;EAS_AF=0.2688;AMR_AF=0.2305;AFR_AF=0.1067;EUR_AF=0.339;SAS_AF=0.2618;AA=G|||;VT=SNP
8	38657695	rs6997835	C	T	100	PASS	AC=1554;AF=0.310304;AN=5008;NS=2504;DP=20324;EAS_AF=0.2679;AMR_AF=0.2536;AFR_AF=0.385;EUR_AF=0.341;SAS_AF=0.2618;AA=T|||;VT=SNP
8	38658394	rs4733950	C	A	100	PASS	AC=730;AF=0.145767;AN=5008;NS=2504;DP=18182;EAS_AF=0.256;AMR_AF=0.2781;AFR_AF=0.0076;EUR_AF=0.1531;SAS_AF=0.1176;AA=c|||;VT=SNP
8	38664174	rs7818605	G	A	100	PASS	AC=1542;AF=0.307907;AN=5008;NS=2504;DP=19376;EAS_AF=0.2688;AMR_AF=0.2536;AFR_AF=0.3752;EUR_AF=0.341;SAS_AF=0.2618;AA=A|||;VT=SNP
8	38664484	rs13252677	G	A	100	PASS	AC=551;AF=0.110024;AN=5008;NS=2504;DP=20753;EAS_AF=0.2649;AMR_AF=0.0677;AFR_AF=0.0212;EUR_AF=0.1024;SAS_AF=0.1084;AA=G|||;VT=SNP
8	38664485	rs13280237	C	T	100	PASS	AC=1169;AF=0.233427;AN=5008;NS=2504;DP=20806;EAS_AF=0.2688;AMR_AF=0.2305;AFR_AF=0.1067;EUR_AF=0.339;SAS_AF=0.2618;AA=C|||;VT=SNP
8	38665777	rs17513905	A	G	100	PASS	AC=1169;AF=0.233427;AN=5008;NS=2504;DP=20617;EAS_AF=0.2688;AMR_AF=0.2305;AFR_AF=0.1067;EUR_AF=0.339;SAS_AF=0.2618;AA=A|||;VT=SNP
8	38668073	rs12682108	G	A	100	PASS	AC=1169;AF=0.233427;AN=5008;NS=2504;DP=13333;EAS_AF=0.2688;AMR_AF=0.2305;AFR_AF=0.1067;EUR_AF=0.339;SAS_AF=0.2618;AA=G|||;VT=SNP
8	38668319	rs6998357	T	C	100	PASS	AC=1556;AF=0.310703;AN=5008;NS=2504;DP=15285;EAS_AF=0.2688;AMR_AF=0.2536;AFR_AF=0.385;EUR_AF=0.3419;SAS_AF=0.2618;AA=C|||;VT=SNP
8	38668394	rs62506670	G	A	100	PASS	AC=1170;AF=0.233626;AN=5008;NS=2504;DP=15100;EAS_AF=0.2688;AMR_AF=0.2305;AFR_AF=0.1067;EUR_AF=0.34;SAS_AF=0.2618;AA=G|||;VT=SNP
8	38668999	rs34988779	A	G	100	PASS	AC=640;AF=0.127796;AN=5008;NS=2504;DP=19459;EAS_AF=0.2659;AMR_AF=0.0965;AFR_AF=0.0265;EUR_AF=0.1521;SAS_AF=0.1196;AA=A|||;VT=SNP
8	38669232	rs11778012	A	C	100	PASS	AC=1258;AF=0.251198;AN=5008;NS=2504;DP=20595;EAS_AF=0.2698;AMR_AF=0.2594;AFR_AF=0.112;EUR_AF=0.3887;SAS_AF=0.273;AA=A|||;VT=SNP
8	38669560	rs7833768	T	C	100	PASS	AC=2645;AF=0.528155;AN=5008;NS=2504;DP=17425;EAS_AF=0.499;AMR_AF=0.4135;AFR_AF=0.5567;EUR_AF=0.5616;SAS_AF=0.5665;AA=C|||;VT=SNP
8	38672949	rs6474504	G	T	100	PASS	AC=2540;AF=0.507188;AN=5008;NS=2504;DP=18322;EAS_AF=0.4593;AMR_AF=0.4078;AFR_AF=0.5136;EUR_AF=0.5596;SAS_AF=0.5644;AA=G|||;VT=SNP
8	38674064	rs35450652	G	A	100	PASS	AC=802;AF=0.160144;AN=5008;NS=2504;DP=19290;EAS_AF=0.2282;AMR_AF=0.1153;AFR_AF=0.025;EUR_AF=0.17;SAS_AF=0.2945;AA=G|||;VT=SNP
8	38677932	rs2013586	A	G	100	PASS	AC=1257;AF=0.250998;AN=5008;NS=2504;DP=17274;EAS_AF=0.2688;AMR_AF=0.2594;AFR_AF=0.112;EUR_AF=0.3887;SAS_AF=0.273;AA=A|||;VT=SNP;EX_TARGET
8	38678477	rs11781693	A	G	100	PASS	AC=1257;AF=0.250998;AN=5008;NS=2504;DP=18294;EAS_AF=0.2688;AMR_AF=0.2594;AFR_AF=0.112;EUR_AF=0.3887;SAS_AF=0.273;AA=A|||;VT=SNP
8	38682531	rs1971400	T	C	100	PASS	AC=1471;AF=0.29373;AN=5008;NS=2504;DP=17940;EAS_AF=0.2708;AMR_AF=0.2738;AFR_AF=0.2648;EUR_AF=0.3887;SAS_AF=0.273;AA=T|||;VT=SNP
8	38683329	rs36029398	T	G	100	PASS	AC=801;AF=0.159944;AN=5008;NS=2504;DP=16667;EAS_AF=0.2292;AMR_AF=0.1153;AFR_AF=0.0234;EUR_AF=0.171;SAS_AF=0.2935;AA=T|||;VT=SNP
8	38683736	rs7815289	A	G	100	PASS	AC=2600;AF=0.519169;AN=5008;NS=2504;DP=15930;EAS_AF=0.499;AMR_AF=0.4092;AFR_AF=0.5257;EUR_AF=0.5606;SAS_AF=0.5665;AA=G|||;VT=SNP
8	38684427	rs2037205	G	T	100	PASS	AC=1691;AF=0.33766;AN=5008;NS=2504;DP=18596;EAS_AF=0.2688;AMR_AF=0.2637;AFR_AF=0.4818;EUR_AF=0.3419;SAS_AF=0.2618;AA=T|||;VT=SNP
8	38684853	rs2037204	T	C	100	PASS	AC=1657;AF=0.330871;AN=5008;NS=2504;DP=23795;EAS_AF=0.2698;AMR_AF=0.2839;AFR_AF=0.4002;EUR_AF=0.3897;SAS_AF=0.273;AA=C|||;VT=SNP;EX_TARGET
8	38685274	rs34493171	T	G	100	PASS	AC=802;AF=0.160144;AN=5008;NS=2504;DP=21091;EAS_AF=0.2292;AMR_AF=0.1153;AFR_AF=0.0242;EUR_AF=0.171;SAS_AF=0.2935;AA=T|||;VT=SNP
8	38685298	rs7821004	A	G	100	PASS	AC=1539;AF=0.307308;AN=5008;NS=2504;DP=20960;EAS_AF=0.2688;AMR_AF=0.2522;AFR_AF=0.3729;EUR_AF=0.3419;SAS_AF=0.2618;AA=G|||;VT=SNP
8	38685601	rs12674997	A	G	100	PASS	AC=552;AF=0.110224;AN=5008;NS=2504;DP=20770;EAS_AF=0.2649;AMR_AF=0.0677;AFR_AF=0.0212;EUR_AF=0.1034;SAS_AF=0.1084;AA=A|||;VT=SNP
8	38686045	rs2037203	G	A	100	PASS	AC=2494;AF=0.498003;AN=5008;NS=2504;DP=19838;EAS_AF=0.497;AMR_AF=0.3775;AFR_AF=0.5083;EUR_AF=0.5129;SAS_AF=0.5552;AA=A|||;VT=SNP
8	38687230	rs7005388	T	C	100	PASS	AC=2598;AF=0.51877;AN=5008;NS=2504;DP=20283;EAS_AF=0.498;AMR_AF=0.4078;AFR_AF=0.5257;EUR_AF=0.5606;SAS_AF=0.5665;AA=C|||;VT=SNP
8	38687972	rs7839310	T	C	100	PASS	AC=1394;AF=0.278355;AN=5008;NS=2504;DP=16850;EAS_AF=0.2698;AMR_AF=0.2723;AFR_AF=0.2073;EUR_AF=0.3897;SAS_AF=0.273;AA=T|||;VT=SNP
8	38689018	rs34884634	A	G	100	PASS	AC=640;AF=0.127796;AN=5008;NS=2504;DP=17248;EAS_AF=0.2659;AMR_AF=0.0965;AFR_AF=0.0265;EUR_AF=0.1521;SAS_AF=0.1196;AA=A|||;VT=SNP
8	38690457	rs6474506	G	A	100	PASS	AC=1692;AF=0.337859;AN=5008;NS=2504;DP=20882;EAS_AF=0.2698;AMR_AF=0.2637;AFR_AF=0.4826;EUR_AF=0.341;SAS_AF=0.2618;AA=A|||;VT=SNP
8	38691139	rs10808998	A	G	100	PASS	AC=1539;AF=0.307308;AN=5008;NS=2504;DP=21094;EAS_AF=0.2698;AMR_AF=0.2507;AFR_AF=0.3729;EUR_AF=0.3419;SAS_AF=0.2618;AA=G|||;VT=SNP
8	38693262	rs6474507	A	G	100	PASS	AC=1630;AF=0.325479;AN=5008;NS=2504;DP=21017;EAS_AF=0.2698;AMR_AF=0.2824;AFR_AF=0.3797;EUR_AF=0.3907;SAS_AF=0.273;AA=G|||;VT=SNP
8	38694383	rs869471	T	G	100	PASS	AC=2664;AF=0.531949;AN=5008;NS=2504;DP=17610;EAS_AF=0.498;AMR_AF=0.4135;AFR_AF=0.5719;EUR_AF=0.5616;SAS_AF=0.5665;AA=G|||;VT=SNP
8	38695996	rs2292741	T	C	100	PASS	AC=659;AF=0.131589;AN=5008;NS=2504;DP=19000;EAS_AF=0.2659;AMR_AF=0.0965;AFR_AF=0.0408;EUR_AF=0.1521;SAS_AF=0.1196;AA=T|||;VT=SNP;EX_TARGET
8	38696868	rs17514531	A	G	100	PASS	AC=1172;AF=0.234026;AN=5008;NS=2504;DP=19450;EAS_AF=0.2708;AMR_AF=0.2305;AFR_AF=0.1067;EUR_AF=0.34;SAS_AF=0.2618;AA=A|||;VT=SNP
8	38697649	rs13262797	T	C	100	PASS	AC=2665;AF=0.532149;AN=5008;NS=2504;DP=15174;EAS_AF=0.498;AMR_AF=0.4135;AFR_AF=0.5726;EUR_AF=0.5616;SAS_AF=0.5665;AA=C|||;VT=SNP
8	38701329	rs7009521	A	G	100	PASS	AC=2650;AF=0.529153;AN=5008;NS=2504;DP=14869;EAS_AF=0.499;AMR_AF=0.4135;AFR_AF=0.5613;EUR_AF=0.5616;SAS_AF=0.5654;AA=G|||;VT=SNP
8	38702278	rs16887795	A	T	100	PASS	AC=640;AF=0.127796;AN=5008;NS=2504;DP=16516;EAS_AF=0.2659;AMR_AF=0.0965;AFR_AF=0.0265;EUR_AF=0.1521;SAS_AF=0.1196;AA=a|||;VT=SNP
8	38706369	rs1802267	C	T	100	PASS	AC=800;AF=0.159744;AN=5008;NS=2504;DP=18396;EAS_AF=0.2282;AMR_AF=0.1124;AFR_AF=0.025;EUR_AF=0.171;SAS_AF=0.2935;AA=C|||;VT=SNP
8	38706397	rs3802249	G	C	100	PASS	AC=551;AF=0.110024;AN=5008;NS=2504;DP=19009;EAS_AF=0.2649;AMR_AF=0.0677;AFR_AF=0.0212;EUR_AF=0.1024;SAS_AF=0.1084;AA=G|||;VT=SNP
8	38707452	rs3739251	A	T	100	PASS	AC=551;AF=0.110024;AN=5008;NS=2504;DP=22484;EAS_AF=0.2649;AMR_AF=0.0677;AFR_AF=0.0212;EUR_AF=0.1024;SAS_AF=0.1084;AA=A|||;VT=SNP
8	38709553	rs1135990	C	T	100	PASS	AC=800;AF=0.159744;AN=5008;NS=2504;DP=16477;EAS_AF=0.2282;AMR_AF=0.1138;AFR_AF=0.025;EUR_AF=0.17;SAS_AF=0.2935;AA=C|||;VT=SNP
8	38711279	rs34679507	A	G	100	PASS	AC=640;AF=0.127796;AN=5008;NS=2504;DP=19368;EAS_AF=0.2659;AMR_AF=0.0965;AFR_AF=0.0265;EUR_AF=0.1521;SAS_AF=0.1196;AA=A|||;VT=SNP
8	38711610	rs12156308	T	C	100	PASS	AC=2667;AF=0.532548;AN=5008;NS=2504;DP=18370;EAS_AF=0.498;AMR_AF=0.4135;AFR_AF=0.5734;EUR_AF=0.5626;SAS_AF=0.5665;AA=C|||;VT=SNP
8	38711941	rs7824688	C	T	100	PASS	AC=802;AF=0.160144;AN=5008;NS=2504;DP=17964;EAS_AF=0.2282;AMR_AF=0.1138;AFR_AF=0.0265;EUR_AF=0.17;SAS_AF=0.2935;AA=C|||;VT=SNP
8	38712132	rs7845725	G	A	100	PASS	AC=639;AF=0.127596;AN=5008;NS=2504;DP=17703;EAS_AF=0.2649;AMR_AF=0.0965;AFR_AF=0.0265;EUR_AF=0.1511;SAS_AF=0.1207;AA=G|||;VT=SNP
8	38713070	rs6983420	T	A	100	PASS	AC=2490;AF=0.497204;AN=5008;NS=2504;DP=11943;EAS_AF=0.503;AMR_AF=0.4092;AFR_AF=0.4312;EUR_AF=0.5636;SAS_AF=0.5746;AA=A|||;VT=SNP
8	38713288	rs13271538	A	G	100	PASS	AC=2590;AF=0.517173;AN=5008;NS=2504;DP=15203;EAS_AF=0.498;AMR_AF=0.4092;AFR_AF=0.5151;EUR_AF=0.5616;SAS_AF=0.5706;AA=G|||;VT=SNP
8	38713891	rs10504011	A	T	100	PASS	AC=1116;AF=0.222843;AN=5008;NS=2504;DP=18938;EAS_AF=0.2688;AMR_AF=0.2089;AFR_AF=0.1059;EUR_AF=0.3082;SAS_AF=0.2556;AA=A|||;VT=SNP
8	38714109	rs10504012	T	A	100	PASS	AC=540;AF=0.107827;AN=5008;NS=2504;DP=20874;EAS_AF=0.2649;AMR_AF=0.0648;AFR_AF=0.0204;EUR_AF=0.0984;SAS_AF=0.1043;AA=T|||;VT=SNP
8	38714130	rs62506682	C	A	100	PASS	AC=421;AF=0.0840655;AN=5008;NS=2504;DP=20959;EAS_AF=0.0506;AMR_AF=0.098;AFR_AF=0.0076;EUR_AF=0.1183;SAS_AF=0.1769;AA=C|||;VT=SNP
8	38714421	rs7000232	G	A	100	PASS	AC=1627;AF=0.32488;AN=5008;NS=2504;DP=12761;EAS_AF=0.2688;AMR_AF=0.2378;AFR_AF=0.4803;EUR_AF=0.3062;SAS_AF=0.2536;AA=A|||;VT=SNP
8	38715287	rs16887815	G	A	100	PASS	AC=1652;AF=0.329872;AN=5008;NS=2504;DP=16704;EAS_AF=0.2688;AMR_AF=0.2421;AFR_AF=0.4924;EUR_AF=0.3101;SAS_AF=0.2556;AA=A|||;VT=SNP
8	38716224	rs13265820	A	G	100	PASS	AC=637;AF=0.127196;AN=5008;NS=2504;DP=19895;EAS_AF=0.2659;AMR_AF=0.0965;AFR_AF=0.0265;EUR_AF=0.1511;SAS_AF=0.1176;AA=A|||;VT=SNP
8	38716574	rs10088007	C	A	100	PASS	AC=2497;AF=0.498602;AN=5008;NS=2504;DP=18838;EAS_AF=0.498;AMR_AF=0.3775;AFR_AF=0.5083;EUR_AF=0.5089;SAS_AF=0.5613;AA=A|||;VT=SNP
8	38716792	rs16875948	T	C	100	PASS	AC=637;AF=0.127196;AN=5008;NS=2504;DP=19262;EAS_AF=0.2659;AMR_AF=0.0965;AFR_AF=0.0265;EUR_AF=0.1511;SAS_AF=0.1176;AA=T|||;VT=SNP
8	38716909	rs7015528	G	C	100	PASS	AC=1656;AF=0.330671;AN=5008;NS=2504;DP=18916;EAS_AF=0.2708;AMR_AF=0.2435;AFR_AF=0.4924;EUR_AF=0.3111;SAS_AF=0.2556;AA=C|||;VT=SNP
8	38718619	rs6999014	C	T	100	PASS	AC=1485;AF=0.296526;AN=5008;NS=2504;DP=19993;EAS_AF=0.2688;AMR_AF=0.2305;AFR_AF=0.3714;EUR_AF=0.3111;SAS_AF=0.2556;AA=T|||;VT=SNP
8	38720556	rs4566997	A	G	100	PASS	AC=1553;AF=0.310104;AN=5008;NS=2504;DP=19372;EAS_AF=0.2698;AMR_AF=0.2522;AFR_AF=0.3843;EUR_AF=0.3419;SAS_AF=0.2597;AA=G|||;VT=SNP
8	38720878	rs6988061	T	C	100	PASS	AC=1553;AF=0.310104;AN=5008;NS=2504;DP=19718;EAS_AF=0.2698;AMR_AF=0.2522;AFR_AF=0.3843;EUR_AF=0.3419;SAS_AF=0.2597;AA=C|||;VT=SNP
8	38724215	rs13251185	G	A	100	PASS	AC=1337;AF=0.266973;AN=5008;NS=2504;DP=21417;EAS_AF=0.2688;AMR_AF=0.2219;AFR_AF=0.2648;EUR_AF=0.3101;SAS_AF=0.2556;AA=G|||;VT=SNP
8	38725194	rs35273942	A	C	100	PASS	AC=1497;AF=0.298922;AN=5008;NS=2504;DP=17868;EAS_AF=0.2698;AMR_AF=0.2305;AFR_AF=0.3828;EUR_AF=0.3091;SAS_AF=0.2536;AA=C|||;VT=SNP
8	38725384	rs35785308	A	G	100	PASS	AC=1498;AF=0.299121;AN=5008;NS=2504;DP=19191;EAS_AF=0.2698;AMR_AF=0.2305;AFR_AF=0.3835;EUR_AF=0.3091;SAS_AF=0.2536;AA=A|||;VT=SNP
8	38725395	rs35734829	A	T	100	PASS	AC=548;AF=0.109425;AN=5008;NS=2504;DP=19438;EAS_AF=0.2659;AMR_AF=0.0677;AFR_AF=0.0212;EUR_AF=0.1004;SAS_AF=0.1063;AA=A|||;VT=SNP
8	38725555	rs13254846	C	G	100	PASS	AC=1493;AF=0.298123;AN=5008;NS=2504;DP=17968;EAS_AF=0.2698;AMR_AF=0.2305;AFR_AF=0.3805;EUR_AF=0.3082;SAS_AF=0.2536;AA=C|||;VT=SNP
8	38725669	rs6982432	T	C	100	PASS	AC=2510;AF=0.501198;AN=5008;NS=2504;DP=18112;EAS_AF=0.504;AMR_AF=0.353;AFR_AF=0.5212;EUR_AF=0.4791;SAS_AF=0.5992;AA=N|||;VT=SNP
8	38726737	rs6986939	A	G	100	PASS	AC=1665;AF=0.332468;AN=5008;NS=2504;DP=16420;EAS_AF=0.2748;AMR_AF=0.2435;AFR_AF=0.5;EUR_AF=0.3082;SAS_AF=0.2536;AA=G|||;VT=SNP
8	38727031	rs34497260	A	C	100	PASS	AC=1383;AF=0.276158;AN=5008;NS=2504;DP=17668;EAS_AF=0.2748;AMR_AF=0.2478;AFR_AF=0.2549;EUR_AF=0.3419;SAS_AF=0.2587;AA=A|||;VT=SNP
8	38727464	rs7003661	G	A	100	PASS	AC=2567;AF=0.51258;AN=5008;NS=2504;DP=21064;EAS_AF=0.503;AMR_AF=0.3602;AFR_AF=0.562;EUR_AF=0.4771;SAS_AF=0.6002;AA=A|||;VT=SNP
8	38727911	rs17587272	C	A	100	PASS	AC=1096;AF=0.21885;AN=5008;NS=2504;DP=19598;EAS_AF=0.2748;AMR_AF=0.2089;AFR_AF=0.09;EUR_AF=0.3052;SAS_AF=0.2536;AA=C|||;VT=SNP
8	38727972	rs16887849	C	A	100	PASS	AC=554;AF=0.110623;AN=5008;NS=2504;DP=18017;EAS_AF=0.2708;AMR_AF=0.0692;AFR_AF=0.0212;EUR_AF=0.1004;SAS_AF=0.1063;AA=C|||;VT=SNP
8	38729299	rs117782806	G	A	100	PASS	AC=41;AF=0.0081869;AN=5008;NS=2504;DP=17357;EAS_AF=0.006;AMR_AF=0.0058;AFR_AF=0.0023;EUR_AF=0.0209;SAS_AF=0.0072;AA=G|||;VT=SNP
8	38730894	rs7008738	A	G	100	PASS	AC=1151;AF=0.229832;AN=5008;NS=2504;DP=18723;EAS_AF=0.2748;AMR_AF=0.2334;AFR_AF=0.0893;EUR_AF=0.339;SAS_AF=0.2587;AA=A|||;VT=SNP
8	38732963	rs13267371	T	G	100	PASS	AC=554;AF=0.110623;AN=5008;NS=2504;DP=16079;EAS_AF=0.2708;AMR_AF=0.0677;AFR_AF=0.0212;EUR_AF=0.1004;SAS_AF=0.1074;AA=T|||;VT=SNP
8	38733196	rs13280455	C	A	100	PASS	AC=555;AF=0.110823;AN=5008;NS=2504;DP=18426;EAS_AF=0.2708;AMR_AF=0.0677;AFR_AF=0.0212;EUR_AF=0.1004;SAS_AF=0.1084;AA=c|||;VT=SNP
8	38733509	rs78162737	A	G	100	PASS	AC=747;AF=0.149161;AN=5008;NS=2504;DP=20652;EAS_AF=0.2282;AMR_AF=0.1715;AFR_AF=0.0234;EUR_AF=0.171;SAS_AF=0.1994;AA=A|||;VT=SNP
8	38734073	rs17515466	A	G	100	PASS	AC=1148;AF=0.229233;AN=5008;NS=2504;DP=20780;EAS_AF=0.2748;AMR_AF=0.2334;AFR_AF=0.0862;EUR_AF=0.339;SAS_AF=0.2597;AA=A|||;VT=SNP
8	38734128	rs16887854	T	G	100	PASS	AC=554;AF=0.110623;AN=5008;NS=2504;DP=21145;EAS_AF=0.2708;AMR_AF=0.0677;AFR_AF=0.0212;EUR_AF=0.1004;SAS_AF=0.1074;AA=T|||;VT=SNP
8	38734581	rs4394356	A	G	100	PASS	AC=2561;AF=0.511382;AN=5008;NS=2504;DP=20969;EAS_AF=0.505;AMR_AF=0.3761;AFR_AF=0.5567;EUR_AF=0.4841;SAS_AF=0.5808;AA=G|||;VT=SNP
8	38734876	rs13264372	C	T	100	PASS	AC=1148;AF=0.229233;AN=5008;NS=2504;DP=19223;EAS_AF=0.2758;AMR_AF=0.232;AFR_AF=0.0862;EUR_AF=0.339;SAS_AF=0.2597;AA=C|||;VT=SNP
8	38735352	rs11783899	A	T	100	PASS	AC=1405;AF=0.280551;AN=5008;NS=2504;DP=21745;EAS_AF=0.2758;AMR_AF=0.2464;AFR_AF=0.2723;EUR_AF=0.34;SAS_AF=0.2597;AA=T|||;VT=SNP
8	38736089	rs6984966	G	A	100	PASS	AC=2495;AF=0.498203;AN=5008;NS=2504;DP=20904;EAS_AF=0.505;AMR_AF=0.3674;AFR_AF=0.5113;EUR_AF=0.4821;SAS_AF=0.5828;AA=A|||;VT=SNP
8	38736377	rs11784857	A	T	100	PASS	AC=1364;AF=0.272364;AN=5008;NS=2504;DP=17861;EAS_AF=0.2758;AMR_AF=0.2464;AFR_AF=0.2413;EUR_AF=0.34;SAS_AF=0.2597;AA=a|||;VT=SNP
8	38736820	rs12549416	A	T	100	PASS	AC=760;AF=0.151757;AN=5008;NS=2504;DP=13967;EAS_AF=0.2599;AMR_AF=0.2781;AFR_AF=0.0076;EUR_AF=0.165;SAS_AF=0.1319;AA=A|||;VT=SNP
8	38736846	rs12680682	C	T	100	PASS	AC=555;AF=0.110823;AN=5008;NS=2504;DP=13071;EAS_AF=0.2718;AMR_AF=0.0677;AFR_AF=0.0212;EUR_AF=0.1004;SAS_AF=0.1074;AA=C|||;VT=SNP
8	38736887	rs10100478	C	A	100	PASS	AC=2338;AF=0.466853;AN=5008;NS=2504;DP=12500;EAS_AF=0.505;AMR_AF=0.3559;AFR_AF=0.4002;EUR_AF=0.4811;SAS_AF=0.5818;AA=A|||;VT=SNP
8	38736971	rs16875950	A	G	100	PASS	AC=2154;AF=0.430112;AN=5008;NS=2504;DP=10344;EAS_AF=0.505;AMR_AF=0.3487;AFR_AF=0.264;EUR_AF=0.4811;SAS_AF=0.5828;AA=A|||;VT=SNP
8	38737012	rs71517741	T	C	100	PASS	AC=561;AF=0.112021;AN=5008;NS=2504;DP=8691;EAS_AF=0.2778;AMR_AF=0.0677;AFR_AF=0.0212;EUR_AF=0.1004;SAS_AF=0.1074;AA=t|||;VT=SNP
8	38737576	rs58563242	G	C	100	PASS	AC=2153;AF=0.429912;AN=5008;NS=2504;DP=9529;EAS_AF=0.505;AMR_AF=0.3473;AFR_AF=0.2632;EUR_AF=0.4811;SAS_AF=0.5838;AA=G|||;VT=SNP
8	38740552	rs62506748	C	T	100	PASS	AC=570;AF=0.113818;AN=5008;NS=2504;DP=15595;EAS_AF=0.004;AMR_AF=0.1628;AFR_AF=0.0401;EUR_AF=0.2475;SAS_AF=0.1544;AA=C|||;VT=SNP
8	38740733	rs13257392	G	T	100	PASS	AC=558;AF=0.111422;AN=5008;NS=2504;DP=9999;EAS_AF=0.2798;AMR_AF=0.0648;AFR_AF=0.0182;EUR_AF=0.1004;SAS_AF=0.1084;AA=G|||;VT=SNP
8	38740974	rs13257781	C	T	100	PASS	AC=785;AF=0.156749;AN=5008;NS=2504;DP=12594;EAS_AF=0.2282;AMR_AF=0.1009;AFR_AF=0.0227;EUR_AF=0.1421;SAS_AF=0.319;AA=C|||;VT=SNP
8	38740977	rs13271689	A	G	100	PASS	AC=1179;AF=0.235423;AN=5008;NS=2504;DP=12649;EAS_AF=0.2282;AMR_AF=0.1254;AFR_AF=0.3071;EUR_AF=0.1431;SAS_AF=0.319;AA=-|||;VT=SNP
8	38741175	rs13280905	T	C	100	PASS	AC=831;AF=0.165935;AN=5008;NS=2504;DP=14337;EAS_AF=0.2302;AMR_AF=0.1009;AFR_AF=0.0545;EUR_AF=0.1421;SAS_AF=0.3211;AA=T|||;VT=SNP
8	38741525	rs16887860	T	A	100	PASS	AC=557;AF=0.111222;AN=5008;NS=2504;DP=14671;EAS_AF=0.2798;AMR_AF=0.0648;AFR_AF=0.0182;EUR_AF=0.1004;SAS_AF=0.1074;AA=T|||;VT=SNP
8	38742062	rs62506750	T	C	100	PASS	AC=589;AF=0.117612;AN=5008;NS=2504;DP=18785;EAS_AF=0.004;AMR_AF=0.1628;AFR_AF=0.053;EUR_AF=0.2485;SAS_AF=0.1554;AA=T|||;VT=SNP
8	38742649	rs28445352	C	T	100	PASS	AC=1389;AF=0.277356;AN=5008;NS=2504;DP=16916;EAS_AF=0.2341;AMR_AF=0.2651;AFR_AF=0.084;EUR_AF=0.3907;SAS_AF=0.4755;AA=C|||;VT=SNP
8	38742856	rs28714282	T	C	100	PASS	AC=1749;AF=0.349241;AN=5008;NS=2504;DP=17580;EAS_AF=0.2341;AMR_AF=0.2911;AFR_AF=0.3411;EUR_AF=0.3926;SAS_AF=0.4755;AA=T|||;VT=SNP
8	38742885	rs28654211	G	A	100	PASS	AC=1390;AF=0.277556;AN=5008;NS=2504;DP=17169;EAS_AF=0.2351;AMR_AF=0.2651;AFR_AF=0.084;EUR_AF=0.3907;SAS_AF=0.4755;AA=G|||;VT=SNP
8	38743891	rs35226051	C	G	100	PASS	AC=1397;AF=0.278954;AN=5008;NS=2504;DP=18791;EAS_AF=0.2341;AMR_AF=0.2666;AFR_AF=0.0893;EUR_AF=0.3907;SAS_AF=0.4755;AA=G|||;VT=SNP
8	38745365	rs9298644	G	A	100	PASS	AC=1397;AF=0.278954;AN=5008;NS=2504;DP=17476;EAS_AF=0.2341;AMR_AF=0.268;AFR_AF=0.0893;EUR_AF=0.3897;SAS_AF=0.4755;AA=G|||;VT=SNP
8	38746847	rs13254160	G	T	100	PASS	AC=574;AF=0.114617;AN=5008;NS=2504;DP=11017;EAS_AF=0.004;AMR_AF=0.1542;AFR_AF=0.0545;EUR_AF=0.2396;SAS_AF=0.1534;AA=G|||;VT=SNP
8	38748612	rs13248839	G	A	100	PASS	AC=810;AF=0.161741;AN=5008;NS=2504;DP=18754;EAS_AF=0.2232;AMR_AF=0.1167;AFR_AF=0.0303;EUR_AF=0.1471;SAS_AF=0.3231;AA=G|||;VT=SNP
8	38748844	rs62503411	C	A	100	PASS	AC=367;AF=0.0732827;AN=5008;NS=2504;DP=21078;EAS_AF=0.0446;AMR_AF=0.0994;AFR_AF=0.0053;EUR_AF=0.0954;SAS_AF=0.1534;AA=C|||;VT=SNP
8	38750950	rs7013851	C	T	100	PASS	AC=800;AF=0.159744;AN=5008;NS=2504;DP=14588;EAS_AF=0.2222;AMR_AF=0.1167;AFR_AF=0.0265;EUR_AF=0.1451;SAS_AF=0.3211;AA=C|||;VT=SNP
8	38751832	rs59186108	G	A	100	PASS	AC=625;AF=0.1248;AN=5008;NS=2504;DP=19609;EAS_AF=0.0496;AMR_AF=0.1513;AFR_AF=0.0552;EUR_AF=0.2396;SAS_AF=0.1595;AA=G|||;VT=SNP
8	38752322	rs13259042	A	T	100	PASS	AC=518;AF=0.103435;AN=5008;NS=2504;DP=17046;EAS_AF=0.2371;AMR_AF=0.0692;AFR_AF=0.0182;EUR_AF=0.1014;SAS_AF=0.1074;AA=A|||;VT=SNP
8	38752669	rs62503453	C	T	100	PASS	AC=624;AF=0.124601;AN=5008;NS=2504;DP=20537;EAS_AF=0.0486;AMR_AF=0.1513;AFR_AF=0.0552;EUR_AF=0.2396;SAS_AF=0.1595;AA=C|||;VT=SNP
8	38753770	rs62503454	G	C	100	PASS	AC=775;AF=0.154752;AN=5008;NS=2504;DP=15863;EAS_AF=0.0486;AMR_AF=0.1599;AFR_AF=0.1649;EUR_AF=0.2396;SAS_AF=0.1595;AA=G|||;VT=SNP
8	38754530	rs3847141	T	C	100	PASS	AC=1762;AF=0.351837;AN=5008;NS=2504;DP=21002;EAS_AF=0.4573;AMR_AF=0.219;AFR_AF=0.351;EUR_AF=0.2624;SAS_AF=0.4305;AA=T|||;VT=SNP
8	38755961	rs62503455	C	T	100	PASS	AC=575;AF=0.114816;AN=5008;NS=2504;DP=12789;EAS_AF=0.1399;AMR_AF=0.098;AFR_AF=0.0136;EUR_AF=0.1531;SAS_AF=0.1984;AA=C|||;VT=SNP
8	38757464	rs10081432	C	T	100	PASS	AC=2949;AF=0.588858;AN=5008;NS=2504;DP=13973;EAS_AF=0.6161;AMR_AF=0.7334;AFR_AF=0.3601;EUR_AF=0.7107;SAS_AF=0.6421;AA=C|||;VT=SNP
8	38757733	rs13248375	T	C	100	PASS	AC=745;AF=0.148762;AN=5008;NS=2504;DP=17359;EAS_AF=0.1875;AMR_AF=0.1441;AFR_AF=0.0234;EUR_AF=0.1909;SAS_AF=0.2382;AA=T|||;VT=SNP
8	38758062	rs13251522	C	T	100	PASS	AC=1347;AF=0.26897;AN=5008;NS=2504;DP=16087;EAS_AF=0.2242;AMR_AF=0.2709;AFR_AF=0.2837;EUR_AF=0.2913;SAS_AF=0.271;AA=C|||;VT=SNP
8	38759228	rs117064964	C	T	100	PASS	AC=932;AF=0.186102;AN=5008;NS=2504;DP=5244;EAS_AF=0.3333;AMR_AF=0.2954;AFR_AF=0.0113;EUR_AF=0.1789;SAS_AF=0.2004;AA=C|||;VT=SNP
8	38759263	rs28419696	C	T	100	PASS	AC=2950;AF=0.589058;AN=5008;NS=2504;DP=5836;EAS_AF=0.6161;AMR_AF=0.7334;AFR_AF=0.3616;EUR_AF=0.7107;SAS_AF=0.6411;AA=C|||;VT=SNP
8	38759592	rs62503456	G	C	100	PASS	AC=736;AF=0.146965;AN=5008;NS=2504;DP=10908;EAS_AF=0.1786;AMR_AF=0.1441;AFR_AF=0.0234;EUR_AF=0.1909;SAS_AF=0.2382;AA=G|||;VT=SNP
8	38759610	rs77741182	C	A	100	PASS	AC=936;AF=0.186901;AN=5008;NS=2504;DP=11428;EAS_AF=0.3343;AMR_AF=0.2997;AFR_AF=0.0113;EUR_AF=0.1789;SAS_AF=0.2004;AA=C|||;VT=SNP
8	38759905	rs61171823	G	A	100	PASS	AC=475;AF=0.0948482;AN=5008;NS=2504;DP=13596;EAS_AF=0.2034;AMR_AF=0.0692;AFR_AF=0.0212;EUR_AF=0.0805;SAS_AF=0.1155;AA=G|||;VT=SNP
8	38760047	rs62503457	A	G	100	PASS	AC=794;AF=0.158546;AN=5008;NS=2504;DP=14353;EAS_AF=0.1845;AMR_AF=0.2133;AFR_AF=0.0242;EUR_AF=0.1909;SAS_AF=0.2413;AA=A|||;VT=SNP
8	38760132	rs2010445	C	A	100	PASS	AC=3435;AF=0.685903;AN=5008;NS=2504;DP=17654;EAS_AF=0.5804;AMR_AF=0.7867;AFR_AF=0.6725;EUR_AF=0.7147;SAS_AF=0.7117;AA=A|||;VT=SNP
8	38760594	rs62503459	A	G	100	PASS	AC=592;AF=0.118211;AN=5008;NS=2504;DP=24228;EAS_AF=0.0585;AMR_AF=0.1513;AFR_AF=0.0537;EUR_AF=0.2018;SAS_AF=0.1575;AA=A|||;VT=SNP
8	38761183	rs10113275	C	G	100	PASS	AC=853;AF=0.170327;AN=5008;NS=2504;DP=19754;EAS_AF=0.0129;AMR_AF=0.1916;AFR_AF=0.2723;EUR_AF=0.2137;SAS_AF=0.135;AA=C|||;VT=SNP
8	38761805	rs13262637	G	T	100	PASS	AC=2364;AF=0.472045;AN=5008;NS=2504;DP=19602;EAS_AF=0.4038;AMR_AF=0.6427;AFR_AF=0.3389;EUR_AF=0.5915;SAS_AF=0.4785;AA=G|||;VT=SNP
8	38761852	rs11785631	G	T	100	PASS	AC=1170;AF=0.233626;AN=5008;NS=2504;DP=18866;EAS_AF=0.3829;AMR_AF=0.2046;AFR_AF=0.0363;EUR_AF=0.2584;SAS_AF=0.3415;AA=G|||;VT=SNP
8	38762056	rs11776027	A	G	100	PASS	AC=1170;AF=0.233626;AN=5008;NS=2504;DP=20003;EAS_AF=0.3829;AMR_AF=0.2046;AFR_AF=0.0363;EUR_AF=0.2584;SAS_AF=0.3415;AA=A|||;VT=SNP
8	38762189	rs60299941	T	C	100	PASS	AC=469;AF=0.0936502;AN=5008;NS=2504;DP=21443;EAS_AF=0.2054;AMR_AF=0.0706;AFR_AF=0.0159;EUR_AF=0.0895;SAS_AF=0.1043;AA=T|||;VT=SNP
```
