## Supplementary material for "Characterization of shared and ancestry-specific signals driving complex traits using multi-ancestry fine-mapping": s1_data.bim

```
8	chr8:57692608:T:G	0	57692608	G	T
8	chr8:57696929:T:C	0	57696929	C	T
8	chr8:57697249:A:G	0	57697249	G	A
8	chr8:57698822:C:T	0	57698822	T	C
8	chr8:57700208:C:A	0	57700208	A	C
8	chr8:57700613:A:G	0	57700613	G	A
8	chr8:57701003:CA:AA	0	57701003	AA	CA
8	chr8:57701125:G:A	0	57701125	A	G
8	chr8:57701729:C:A	0	57701729	A	C
8	chr8:57702592:C:T	0	57702592	T	C
8	chr8:57702715:C:A	0	57702715	A	C
8	chr8:57704061:G:A	0	57704061	A	G
8	chr8:57704171:C:T	0	57704171	T	C
8	chr8:57704419:G:A	0	57704419	A	G
8	chr8:57704596:C:T	0	57704596	T	C
8	chr8:57707044:C:T	0	57707044	T	C
8	chr8:57707693:C:T	0	57707693	T	C
8	chr8:57709133:A:T	0	57709133	T	A
8	chr8:57709617:C:T	0	57709617	T	C
8	chr8:57710906:T:C	0	57710906	C	T
8	chr8:57712275:C:T	0	57712275	T	C
8	chr8:57712419:G:A	0	57712419	A	G
8	chr8:57712943:G:A	0	57712943	A	G
8	chr8:57713548:T:C	0	57713548	C	T
8	chr8:57713732:A:G	0	57713732	G	A
8	chr8:57714154:T:G	0	57714154	G	T
8	chr8:57714156:C:T	0	57714156	T	C
8	chr8:57714307:T:C	0	57714307	C	T
8	chr8:57714376:A:C	0	57714376	C	A
8	chr8:57714402:T:C	0	57714402	C	T
8	chr8:57714419:G:A	0	57714419	A	G
8	chr8:57715473:G:A	0	57715473	A	G
8	chr8:57715793:T:A	0	57715793	A	T
8	chr8:57717127:G:T	0	57717127	T	G
8	chr8:57717154:C:T	0	57717154	T	C
8	chr8:57717243:T:C	0	57717243	C	T
8	chr8:57717276:A:G	0	57717276	G	A
8	chr8:57717964:C:T	0	57717964	T	C
8	chr8:57718525:C:G	0	57718525	G	C
8	chr8:57720141:A:C	0	57720141	C	A
8	chr8:57720649:C:T	0	57720649	T	C
8	chr8:57720974:G:A	0	57720974	A	G
8	chr8:57722798:A:C	0	57722798	C	A
8	chr8:57723393:C:T	0	57723393	T	C
8	chr8:57723547:G:A	0	57723547	A	G
8	chr8:57724843:C:T	0	57724843	T	C
8	chr8:57725719:T:G	0	57725719	G	T
8	chr8:57726639:C:T	0	57726639	T	C
8	chr8:57726723:A:G	0	57726723	G	A
8	chr8:57726738:A:C	0	57726738	C	A
8	chr8:57726806:C:G	0	57726806	G	C
8	chr8:57727212:TA:T	0	57727212	T	TA
8	chr8:57727794:A:G	0	57727794	G	A
8	chr8:57727820:G:T	0	57727820	T	G
8	chr8:57728649:A:G	0	57728649	G	A
8	chr8:57729111:C:A	0	57729111	A	C
8	chr8:57729194:T:A	0	57729194	A	T
8	chr8:57729981:A:C	0	57729981	C	A
8	chr8:57730724:G:A	0	57730724	A	G
8	chr8:57730885:AT:A	0	57730885	A	AT
8	chr8:57731047:A:G	0	57731047	G	A
8	chr8:57731189:A:G	0	57731189	G	A
8	chr8:57731797:A:C	0	57731797	C	A
8	chr8:57732182:T:C	0	57732182	C	T
8	chr8:57732720:A:G	0	57732720	G	A
8	chr8:57733206:TTG:T	0	57733206	T	TTG
8	chr8:57733397:A:G	0	57733397	G	A
8	chr8:57733468:C:T	0	57733468	T	C
8	chr8:57733564:AT:A	0	57733564	A	AT
8	chr8:57733741:A:ATC	0	57733741	ATC	A
8	chr8:57733743:AG:A	0	57733743	A	AG
8	chr8:57733781:G:A	0	57733781	A	G
8	chr8:57734049:A:G	0	57734049	G	A
8	chr8:57734059:G:C	0	57734059	C	G
8	chr8:57734110:A:G	0	57734110	G	A
8	chr8:57734402:C:T	0	57734402	T	C
8	chr8:57734425:T:G	0	57734425	G	T
8	chr8:57734532:T:C	0	57734532	C	T
8	chr8:57734652:C:A	0	57734652	A	C
8	chr8:57734766:C:T	0	57734766	T	C
8	chr8:57735699:A:G	0	57735699	G	A
8	chr8:57735808:C:G	0	57735808	G	C
8	chr8:57735971:A:G	0	57735971	G	A
8	chr8:57736189:A:G	0	57736189	G	A
8	chr8:57736199:G:A	0	57736199	A	G
8	chr8:57736497:C:A	0	57736497	A	C
8	chr8:57736555:C:A	0	57736555	A	C
8	chr8:57737180:T:C	0	57737180	C	T
8	chr8:57737329:A:G	0	57737329	G	A
8	chr8:57737399:A:T	0	57737399	T	A
8	chr8:57737567:A:G	0	57737567	G	A
8	chr8:57737823:G:C	0	57737823	C	G
8	chr8:57738751:A:G	0	57738751	G	A
8	chr8:57738996:C:T	0	57738996	T	C
8	chr8:57739556:C:T	0	57739556	T	C
8	chr8:57740318:C:T	0	57740318	T	C
8	chr8:57740689:T:C	0	57740689	C	T
8	chr8:57740775:G:A	0	57740775	A	G
8	chr8:57740920:T:C	0	57740920	C	T
8	chr8:57741648:A:G	0	57741648	G	A
8	chr8:57741711:A:G	0	57741711	G	A
8	chr8:57741712:G:C	0	57741712	C	G
8	chr8:57742147:A:G	0	57742147	G	A
8	chr8:57742715:T:C	0	57742715	C	T
8	chr8:57743287:T:G	0	57743287	G	T
8	chr8:57743893:C:T	0	57743893	T	C
8	chr8:57743979:C:T	0	57743979	T	C
8	chr8:57744273:T:C	0	57744273	C	T
8	chr8:57744657:A:G	0	57744657	G	A
8	chr8:57745143:A:G	0	57745143	G	A
8	chr8:57745291:T:A	0	57745291	A	T
8	chr8:57745991:A:G	0	57745991	G	A
8	chr8:57747095:T:C	0	57747095	C	T
8	chr8:57747655:A:T	0	57747655	T	A
8	chr8:57747706:T:G	0	57747706	G	T
8	chr8:57747937:A:G	0	57747937	G	A
8	chr8:57748583:G:A	0	57748583	A	G
8	chr8:57748856:T:C	0	57748856	C	T
8	chr8:57749220:TC:T	0	57749220	T	TC
8	chr8:57749419:T:G	0	57749419	G	T
8	chr8:57749769:A:G	0	57749769	G	A
8	chr8:57750321:G:A	0	57750321	A	G
8	chr8:57750430:G:A	0	57750430	A	G
8	chr8:57750526:C:T	0	57750526	T	C
8	chr8:57750692:G:A	0	57750692	A	G
8	chr8:57750928:A:T	0	57750928	T	A
8	chr8:57751605:C:T	0	57751605	T	C
8	chr8:57751969:A:G	0	57751969	G	A
8	chr8:57753059:G:A	0	57753059	A	G
8	chr8:57753326:T:C	0	57753326	C	T
8	chr8:57753381:A:G	0	57753381	G	A
8	chr8:57755422:G:A	0	57755422	A	G
8	chr8:57755598:A:G	0	57755598	G	A
8	chr8:57756702:A:G	0	57756702	G	A
8	chr8:57757003:A:G	0	57757003	G	A
8	chr8:57757339:T:C	0	57757339	C	T
8	chr8:57757358:A:G	0	57757358	G	A
8	chr8:57757380:C:T	0	57757380	T	C
8	chr8:57757393:C:T	0	57757393	T	C
8	chr8:57757453:A:G	0	57757453	G	A
8	chr8:57757693:A:C	0	57757693	C	A
8	chr8:57757806:C:T	0	57757806	T	C
8	chr8:57758205:A:C	0	57758205	C	A
8	chr8:57758578:A:G	0	57758578	G	A
8	chr8:57758962:T:C	0	57758962	C	T
8	chr8:57760200:G:T	0	57760200	T	G
8	chr8:57760282:T:C	0	57760282	C	T
8	chr8:57760338:G:T	0	57760338	T	G
8	chr8:57760505:A:G	0	57760505	G	A
8	chr8:57760880:G:A	0	57760880	A	G
8	chr8:57761530:C:A	0	57761530	A	C
8	chr8:57762572:A:G	0	57762572	G	A
8	chr8:57762607:T:G	0	57762607	G	T
8	chr8:57764177:A:G	0	57764177	G	A
8	chr8:57764803:A:G	0	57764803	G	A
8	chr8:57765635:C:T	0	57765635	T	C
8	chr8:57768017:C:T	0	57768017	T	C
8	chr8:57768469:T:G	0	57768469	G	T
8	chr8:57768555:G:A	0	57768555	A	G
8	chr8:57769064:G:A	0	57769064	A	G
8	chr8:57769225:C:G	0	57769225	G	C
8	chr8:57769403:A:G	0	57769403	G	A
8	chr8:57770581:C:T	0	57770581	T	C
8	chr8:57770724:A:C	0	57770724	C	A
8	chr8:57770758:T:A	0	57770758	A	T
8	chr8:57770786:G:A	0	57770786	A	G
8	chr8:57770918:A:T	0	57770918	T	A
8	chr8:57771389:C:A	0	57771389	A	C
8	chr8:57771631:A:G	0	57771631	G	A
8	chr8:57772530:A:G	0	57772530	G	A
8	chr8:57772946:G:A	0	57772946	A	G
8	chr8:57774808:T:C	0	57774808	C	T
8	chr8:57775172:T:A	0	57775172	A	T
8	chr8:57775611:C:T	0	57775611	T	C
8	chr8:57777896:T:C	0	57777896	C	T
8	chr8:57779452:C:T	0	57779452	T	C
8	chr8:57781552:G:A	0	57781552	A	G
8	chr8:57782147:T:C	0	57782147	C	T
8	chr8:57782343:T:C	0	57782343	C	T
8	chr8:57782716:C:T	0	57782716	T	C
8	chr8:57783819:C:T	0	57783819	T	C
8	chr8:57783877:T:C	0	57783877	C	T
8	chr8:57784634:A:C	0	57784634	C	A
8	chr8:57784640:TATG:T	0	57784640	T	TATG
8	chr8:57784684:G:T	0	57784684	T	G
8	chr8:57784984:A:G	0	57784984	G	A
8	chr8:57785446:G:T	0	57785446	T	G
8	chr8:57787711:G:A	0	57787711	A	G
8	chr8:57787903:G:A	0	57787903	A	G
8	chr8:57787959:A:G	0	57787959	G	A
8	chr8:57788052:G:T	0	57788052	T	G
8	chr8:57788393:T:C	0	57788393	C	T
8	chr8:57789215:G:C	0	57789215	C	G
8	chr8:57790104:G:T	0	57790104	T	G
8	chr8:57790201:T:C	0	57790201	C	T
8	chr8:57790207:C:T	0	57790207	T	C
8	chr8:57790260:T:C	0	57790260	C	T
8	chr8:57791319:A:G	0	57791319	G	A
8	chr8:57791516:C:T	0	57791516	T	C
8	chr8:57791518:C:T	0	57791518	T	C
8	chr8:57791797:T:C	0	57791797	C	T
8	chr8:57792213:T:A	0	57792213	A	T
8	chr8:57792917:C:T	0	57792917	T	C
8	chr8:57794443:A:G	0	57794443	G	A
8	chr8:57796615:A:G	0	57796615	G	A
8	chr8:57796723:T:C	0	57796723	C	T
8	chr8:57796789:A:G	0	57796789	G	A
8	chr8:57797422:G:T	0	57797422	T	G
8	chr8:57798167:G:A	0	57798167	A	G
8	chr8:57798763:T:C	0	57798763	C	T
8	chr8:57798810:C:T	0	57798810	T	C
8	chr8:57798811:G:A	0	57798811	A	G
8	chr8:57799159:T:C	0	57799159	C	T
8	chr8:57799822:G:A	0	57799822	A	G
8	chr8:57800060:G:C	0	57800060	C	G
8	chr8:57800193:T:G	0	57800193	G	T
8	chr8:57800601:G:A	0	57800601	A	G
8	chr8:57800854:C:T	0	57800854	T	C
8	chr8:57801067:C:A	0	57801067	A	C
8	chr8:57802055:G:T	0	57802055	T	G
8	chr8:57803115:T:C	0	57803115	C	T
8	chr8:57803208:T:C	0	57803208	C	T
8	chr8:57803443:G:A	0	57803443	A	G
8	chr8:57803585:GC:G	0	57803585	G	GC
8	chr8:57804289:G:T	0	57804289	T	G
8	chr8:57804660:T:C	0	57804660	C	T
8	chr8:57804750:G:A	0	57804750	A	G
8	chr8:57805004:A:C	0	57805004	C	A
8	chr8:57805524:A:G	0	57805524	G	A
8	chr8:57806126:C:T	0	57806126	T	C
8	chr8:57806612:C:T	0	57806612	T	C
8	chr8:57806628:ATTAT:A	0	57806628	A	ATTAT
8	chr8:57806814:A:G	0	57806814	G	A
8	chr8:57807310:T:C	0	57807310	C	T
8	chr8:57808762:T:A	0	57808762	A	T
8	chr8:57808977:A:C	0	57808977	C	A
8	chr8:57809806:T:G	0	57809806	G	T
8	chr8:57809975:A:G	0	57809975	G	A
8	chr8:57810767:C:G	0	57810767	G	C
8	chr8:57811531:A:C	0	57811531	C	A
8	chr8:57811724:A:G	0	57811724	G	A
8	chr8:57812033:T:C	0	57812033	C	T
8	chr8:57812700:A:C	0	57812700	C	A
8	chr8:57813180:G:C	0	57813180	C	G
8	chr8:57814666:T:A	0	57814666	A	T
8	chr8:57817587:C:T	0	57817587	T	C
8	chr8:57817700:C:A	0	57817700	A	C
8	chr8:57817955:A:G	0	57817955	G	A
8	chr8:57818519:T:C	0	57818519	C	T
8	chr8:57819126:A:T	0	57819126	T	A
8	chr8:57819469:TA:T	0	57819469	T	TA
8	chr8:57820113:T:A	0	57820113	A	T
8	chr8:57820366:A:G	0	57820366	G	A
8	chr8:57821955:T:C	0	57821955	C	T
8	chr8:57823006:G:A	0	57823006	A	G
8	chr8:57823952:A:G	0	57823952	G	A
8	chr8:57823971:C:T	0	57823971	T	C
8	chr8:57824240:GA:G	0	57824240	G	GA
8	chr8:57824296:A:T	0	57824296	T	A
8	chr8:57824861:T:C	0	57824861	C	T
8	chr8:57825002:T:C	0	57825002	C	T
8	chr8:57825360:G:T	0	57825360	T	G
8	chr8:57825459:C:T	0	57825459	T	C
8	chr8:57825579:T:C	0	57825579	C	T
8	chr8:57825776:G:A	0	57825776	A	G
8	chr8:57826012:T:C	0	57826012	C	T
8	chr8:57826125:G:A	0	57826125	A	G
8	chr8:57826126:C:T	0	57826126	T	C
8	chr8:57826462:A:G	0	57826462	G	A
8	chr8:57826525:A:G	0	57826525	G	A
8	chr8:57827795:A:G	0	57827795	G	A
8	chr8:57828220:T:G	0	57828220	G	T
8	chr8:57828494:A:G	0	57828494	G	A
8	chr8:57828615:C:T	0	57828615	T	C
8	chr8:57828728:T:C	0	57828728	C	T
8	chr8:57829092:C:A	0	57829092	A	C
8	chr8:57829592:T:C	0	57829592	C	T
8	chr8:57829615:TA:T	0	57829615	T	TA
8	chr8:57829808:T:A	0	57829808	A	T
8	chr8:57829829:C:A	0	57829829	A	C
8	chr8:57829945:T:C	0	57829945	C	T
8	chr8:57829968:C:A	0	57829968	A	C
8	chr8:57830219:G:T	0	57830219	T	G
8	chr8:57830247:C:A	0	57830247	A	C
8	chr8:57830369:A:G	0	57830369	G	A
8	chr8:57830534:TTTA:T	0	57830534	T	TTTA
8	chr8:57830873:T:G	0	57830873	G	T
8	chr8:57831329:A:G	0	57831329	G	A
8	chr8:57831493:A:G	0	57831493	G	A
8	chr8:57831732:A:G	0	57831732	G	A
8	chr8:57831785:G:C	0	57831785	C	G
8	chr8:57831788:G:A	0	57831788	A	G
8	chr8:57831864:G:A	0	57831864	A	G
8	chr8:57831884:G:T	0	57831884	T	G
8	chr8:57832002:T:C	0	57832002	C	T
8	chr8:57832155:C:G	0	57832155	G	C
8	chr8:57832304:TG:T	0	57832304	T	TG
8	chr8:57832661:A:G	0	57832661	G	A
8	chr8:57832924:A:G	0	57832924	G	A
8	chr8:57833480:G:T	0	57833480	T	G
8	chr8:57833633:G:C	0	57833633	C	G
8	chr8:57833869:G:A	0	57833869	A	G
8	chr8:57833971:A:C	0	57833971	C	A
8	chr8:57834217:T:A	0	57834217	A	T
8	chr8:57834584:G:A	0	57834584	A	G
8	chr8:57834589:T:G	0	57834589	G	T
8	chr8:57835120:A:G	0	57835120	G	A
8	chr8:57835206:T:C	0	57835206	C	T
8	chr8:57835470:A:G	0	57835470	G	A
8	chr8:57835554:A:G	0	57835554	G	A
8	chr8:57835700:G:C	0	57835700	C	G
8	chr8:57835762:A:T	0	57835762	T	A
8	chr8:57835916:A:G	0	57835916	G	A
8	chr8:57836057:C:A	0	57836057	A	C
8	chr8:57836305:A:G	0	57836305	G	A
8	chr8:57836353:G:A	0	57836353	A	G
8	chr8:57836481:G:A	0	57836481	A	G
8	chr8:57836483:A:G	0	57836483	G	A
8	chr8:57836523:A:C	0	57836523	C	A
8	chr8:57837098:A:G	0	57837098	G	A
8	chr8:57837162:A:C	0	57837162	C	A
8	chr8:57837565:A:G	0	57837565	G	A
8	chr8:57837573:A:AT	0	57837573	AT	A
8	chr8:57837592:C:T	0	57837592	T	C
8	chr8:57837682:G:A	0	57837682	A	G
8	chr8:57837965:T:C	0	57837965	C	T
8	chr8:57838209:G:A	0	57838209	A	G
8	chr8:57838502:T:C	0	57838502	C	T
8	chr8:57839092:A:C	0	57839092	C	A
8	chr8:57839830:GA:G	0	57839830	G	GA
8	chr8:57839936:C:A	0	57839936	A	C
8	chr8:57839986:A:C	0	57839986	C	A
8	chr8:57840105:T:C	0	57840105	C	T
8	chr8:57840144:C:G	0	57840144	G	C
8	chr8:57840486:A:G	0	57840486	G	A
8	chr8:57840506:C:A	0	57840506	A	C
8	chr8:57840508:G:A	0	57840508	A	G
8	chr8:57840528:G:A	0	57840528	A	G
8	chr8:57840903:T:C	0	57840903	C	T
8	chr8:57841334:G:A	0	57841334	A	G
8	chr8:57841706:A:G	0	57841706	G	A
8	chr8:57841802:G:A	0	57841802	A	G
8	chr8:57842050:C:A	0	57842050	A	C
8	chr8:57842268:G:A	0	57842268	A	G
8	chr8:57842466:G:A	0	57842466	A	G
8	chr8:57843004:A:G	0	57843004	G	A
8	chr8:57843808:T:G	0	57843808	G	T
8	chr8:57843809:A:G	0	57843809	G	A
8	chr8:57843879:T:C	0	57843879	C	T
8	chr8:57844176:T:A	0	57844176	A	T
8	chr8:57844733:A:G	0	57844733	G	A
8	chr8:57844792:C:T	0	57844792	T	C
8	chr8:57844859:G:A	0	57844859	A	G
8	chr8:57845687:G:C	0	57845687	C	G
8	chr8:57845936:G:A	0	57845936	A	G
8	chr8:57846291:A:G	0	57846291	G	A
8	chr8:57846335:C:T	0	57846335	T	C
8	chr8:57846393:G:A	0	57846393	A	G
8	chr8:57846655:G:A	0	57846655	A	G
8	chr8:57846728:A:C	0	57846728	C	A
8	chr8:57847489:G:A	0	57847489	A	G
8	chr8:57847585:C:T	0	57847585	T	C
8	chr8:57847607:T:C	0	57847607	C	T
8	chr8:57847835:G:A	0	57847835	A	G
8	chr8:57847965:A:G	0	57847965	G	A
8	chr8:57848178:A:AG	0	57848178	AG	A
8	chr8:57848494:G:C	0	57848494	C	G
8	chr8:57848533:G:A	0	57848533	A	G
8	chr8:57848660:T:C	0	57848660	C	T
8	chr8:57848730:T:C	0	57848730	C	T
8	chr8:57849137:T:C	0	57849137	C	T
8	chr8:57849199:C:T	0	57849199	T	C
8	chr8:57849318:G:C	0	57849318	C	G
8	chr8:57850330:A:G	0	57850330	G	A
8	chr8:57850495:A:T	0	57850495	T	A
8	chr8:57851204:A:T	0	57851204	T	A
8	chr8:57851322:G:A	0	57851322	A	G
8	chr8:57851364:A:G	0	57851364	G	A
8	chr8:57851954:A:T	0	57851954	T	A
8	chr8:57852332:G:A	0	57852332	A	G
8	chr8:57852351:A:G	0	57852351	G	A
8	chr8:57853226:C:T	0	57853226	T	C
8	chr8:57853913:A:G	0	57853913	G	A
8	chr8:57854164:C:A	0	57854164	A	C
8	chr8:57854262:T:G	0	57854262	G	T
8	chr8:57855574:A:T	0	57855574	T	A
8	chr8:57857347:G:A	0	57857347	A	G
8	chr8:57858338:A:C	0	57858338	C	A
8	chr8:57859014:A:C	0	57859014	C	A
8	chr8:57859371:C:T	0	57859371	T	C
8	chr8:57859818:C:T	0	57859818	T	C
8	chr8:57859892:G:A	0	57859892	A	G
8	chr8:57860583:C:G	0	57860583	G	C
8	chr8:57860663:T:C	0	57860663	C	T
8	chr8:57861490:C:T	0	57861490	T	C
8	chr8:57861727:T:C	0	57861727	C	T
8	chr8:57861733:A:G	0	57861733	G	A
8	chr8:57861963:C:A	0	57861963	A	C
8	chr8:57863265:A:G	0	57863265	G	A
8	chr8:57863332:C:T	0	57863332	T	C
8	chr8:57864011:T:C	0	57864011	C	T
8	chr8:57864156:C:T	0	57864156	T	C
8	chr8:57864609:T:C	0	57864609	C	T
8	chr8:57865541:C:T	0	57865541	T	C
8	chr8:57865801:A:G	0	57865801	G	A
8	chr8:57866167:C:T	0	57866167	T	C
8	chr8:57866898:T:C	0	57866898	C	T
8	chr8:57866953:T:C	0	57866953	C	T
8	chr8:57868135:A:G	0	57868135	G	A
8	chr8:57868461:C:T	0	57868461	T	C
8	chr8:57869630:C:T	0	57869630	T	C
8	chr8:57869681:G:A	0	57869681	A	G
8	chr8:57869682:A:G	0	57869682	G	A
8	chr8:57870276:C:T	0	57870276	T	C
8	chr8:57870351:C:A	0	57870351	A	C
8	chr8:57870520:A:C	0	57870520	C	A
8	chr8:57871984:T:C	0	57871984	C	T
8	chr8:57872195:C:A	0	57872195	A	C
8	chr8:57872508:A:T	0	57872508	T	A
8	chr8:57873713:C:T	0	57873713	T	C
8	chr8:57874521:T:C	0	57874521	C	T
8	chr8:57875463:A:T	0	57875463	T	A
8	chr8:57875519:T:C	0	57875519	C	T
8	chr8:57876609:T:C	0	57876609	C	T
8	chr8:57877450:C:T	0	57877450	T	C
8	chr8:57878185:T:C	0	57878185	C	T
8	chr8:57878470:C:T	0	57878470	T	C
8	chr8:57880889:G:A	0	57880889	A	G
8	chr8:57881094:C:T	0	57881094	T	C
8	chr8:57881971:C:T	0	57881971	T	C
8	chr8:57881992:C:T	0	57881992	T	C
8	chr8:57882093:G:A	0	57882093	A	G
8	chr8:57882573:A:G	0	57882573	G	A
8	chr8:57882679:T:A	0	57882679	A	T
8	chr8:57882683:A:G	0	57882683	G	A
8	chr8:57882906:C:T	0	57882906	T	C
8	chr8:57883857:A:ATCACTAGC	0	57883857	ATCACTAGC	A
8	chr8:57884267:A:G	0	57884267	G	A
8	chr8:57885409:C:T	0	57885409	T	C
8	chr8:57886055:T:C	0	57886055	C	T
8	chr8:57886416:T:C	0	57886416	C	T
8	chr8:57886509:G:A	0	57886509	A	G
8	chr8:57886634:C:T	0	57886634	T	C
8	chr8:57886683:T:TA	0	57886683	TA	T
8	chr8:57887624:G:C	0	57887624	C	G
8	chr8:57887651:T:C	0	57887651	C	T
8	chr8:57888308:A:G	0	57888308	G	A
8	chr8:57888433:T:C	0	57888433	C	T
8	chr8:57888824:A:T	0	57888824	T	A
8	chr8:57889131:C:G	0	57889131	G	C
8	chr8:57889241:T:G	0	57889241	G	T
8	chr8:57889262:A:C	0	57889262	C	A
8	chr8:57889363:T:C	0	57889363	C	T
8	chr8:57889484:A:G	0	57889484	G	A
8	chr8:57890023:G:A	0	57890023	A	G
8	chr8:57890233:T:C	0	57890233	C	T
8	chr8:57890275:G:A	0	57890275	A	G
8	chr8:57891320:C:T	0	57891320	T	C
8	chr8:57891832:C:T	0	57891832	T	C
8	chr8:57892931:A:C	0	57892931	C	A
8	chr8:57893618:G:A	0	57893618	A	G
8	chr8:57893730:G:A	0	57893730	A	G
8	chr8:57893813:T:G	0	57893813	G	T
8	chr8:57894071:TG:T	0	57894071	T	TG
8	chr8:57894344:G:A	0	57894344	A	G
8	chr8:57894346:T:C	0	57894346	C	T
8	chr8:57894742:T:C	0	57894742	C	T
8	chr8:57894796:G:A	0	57894796	A	G
8	chr8:57894871:G:C	0	57894871	C	G
8	chr8:57895999:A:G	0	57895999	G	A
8	chr8:57896529:G:A	0	57896529	A	G
8	chr8:57896646:G:A	0	57896646	A	G
8	chr8:57897097:T:G	0	57897097	G	T
8	chr8:57897667:A:G	0	57897667	G	A
8	chr8:57898029:G:A	0	57898029	A	G
8	chr8:57898483:G:C	0	57898483	C	G
8	chr8:57899388:A:G	0	57899388	G	A
8	chr8:57899707:A:G	0	57899707	G	A
8	chr8:57899721:T:C	0	57899721	C	T
8	chr8:57899779:G:A	0	57899779	A	G
8	chr8:57900854:G:A	0	57900854	A	G
8	chr8:57900855:C:A	0	57900855	A	C
8	chr8:57901090:AG:A	0	57901090	A	AG
8	chr8:57901647:G:T	0	57901647	T	G
8	chr8:57902213:G:A	0	57902213	A	G
8	chr8:57902609:G:A	0	57902609	A	G
8	chr8:57902860:C:T	0	57902860	T	C
8	chr8:57903005:T:C	0	57903005	C	T
8	chr8:57903463:G:A	0	57903463	A	G
8	chr8:57903724:C:T	0	57903724	T	C
8	chr8:57903865:G:T	0	57903865	T	G
8	chr8:57903962:G:A	0	57903962	A	G
8	chr8:57904002:C:T	0	57904002	T	C
8	chr8:57904190:C:A	0	57904190	A	C
8	chr8:57905221:G:A	0	57905221	A	G
8	chr8:57906181:T:C	0	57906181	C	T
8	chr8:57906371:T:G	0	57906371	G	T
8	chr8:57907091:C:T	0	57907091	T	C
8	chr8:57907157:T:C	0	57907157	C	T
8	chr8:57907193:A:C	0	57907193	C	A
8	chr8:57908360:G:A	0	57908360	A	G
8	chr8:57908395:G:A	0	57908395	A	G
8	chr8:57910056:TTTCCACTACTCACCTTCATGCACCCAAATTGAACATAGCTCCTCACTCTCTGGGCTGTAGTATACACTA:T	0	57910056	T	TTTCCACTACTCACCTTCATGCACCCAAATTGAACATAGCTCCTCACTCTCTGGGCTGTAGTATACACTA
8	chr8:57910145:T:G	0	57910145	G	T
8	chr8:57910699:A:G	0	57910699	G	A
8	chr8:57913108:A:C	0	57913108	C	A
8	chr8:57913138:C:T	0	57913138	T	C
8	chr8:57913755:C:T	0	57913755	T	C
8	chr8:57914306:T:C	0	57914306	C	T
8	chr8:57915033:G:A	0	57915033	A	G
8	chr8:57916250:G:A	0	57916250	A	G
8	chr8:57916783:A:G	0	57916783	G	A
8	chr8:57916931:T:C	0	57916931	C	T
8	chr8:57917031:C:T	0	57917031	T	C
8	chr8:57918275:C:T	0	57918275	T	C
8	chr8:57918890:T:A	0	57918890	A	T
8	chr8:57919226:A:C	0	57919226	C	A
8	chr8:57919248:G:C	0	57919248	C	G
8	chr8:57919337:A:G	0	57919337	G	A
8	chr8:57923614:T:A	0	57923614	A	T
8	chr8:57924025:A:G	0	57924025	G	A
8	chr8:57924272:A:T	0	57924272	T	A
8	chr8:57925435:C:G	0	57925435	G	C
8	chr8:57925678:T:C	0	57925678	C	T
8	chr8:57926358:T:A	0	57926358	A	T
8	chr8:57926423:T:C	0	57926423	C	T
8	chr8:57926586:G:C	0	57926586	C	G
8	chr8:57926790:T:G	0	57926790	G	T
8	chr8:57926802:A:C	0	57926802	C	A
8	chr8:57927185:A:T	0	57927185	T	A
8	chr8:57927409:T:G	0	57927409	G	T
8	chr8:57927536:C:T	0	57927536	T	C
8	chr8:57928349:G:T	0	57928349	T	G
8	chr8:57928365:C:T	0	57928365	T	C
8	chr8:57928406:T:C	0	57928406	C	T
8	chr8:57929019:G:C	0	57929019	C	G
8	chr8:57929061:CTATT:C	0	57929061	C	CTATT
8	chr8:57929184:A:G	0	57929184	G	A
8	chr8:57929191:A:G	0	57929191	G	A
8	chr8:57929331:G:A	0	57929331	A	G
8	chr8:57929392:T:C	0	57929392	C	T
8	chr8:57929420:G:T	0	57929420	T	G
8	chr8:57929588:A:G	0	57929588	G	A
8	chr8:57929656:G:A	0	57929656	A	G
8	chr8:57930478:A:G	0	57930478	G	A
8	chr8:57930844:A:G	0	57930844	G	A
8	chr8:57930976:T:G	0	57930976	G	T
8	chr8:57931224:A:G	0	57931224	G	A
8	chr8:57931581:A:AG	0	57931581	AG	A
8	chr8:57931627:T:A	0	57931627	A	T
8	chr8:57931646:A:G	0	57931646	G	A
8	chr8:57933618:C:T	0	57933618	T	C
8	chr8:57937967:T:C	0	57937967	C	T
8	chr8:57938929:T:C	0	57938929	C	T
8	chr8:57940742:T:C	0	57940742	C	T
8	chr8:57941665:T:C	0	57941665	C	T
8	chr8:57943102:G:C	0	57943102	C	G
8	chr8:57943273:C:T	0	57943273	T	C
8	chr8:57945254:T:C	0	57945254	C	T
8	chr8:57945441:G:T	0	57945441	T	G
8	chr8:57946177:T:C	0	57946177	C	T
8	chr8:57946557:A:C	0	57946557	C	A
8	chr8:57946629:G:A	0	57946629	A	G
8	chr8:57946780:C:T	0	57946780	T	C
8	chr8:57946830:G:A	0	57946830	A	G
8	chr8:57948252:G:A	0	57948252	A	G
8	chr8:57948528:T:C	0	57948528	C	T
8	chr8:57948997:T:C	0	57948997	C	T
8	chr8:57949185:C:T	0	57949185	T	C
8	chr8:57949536:A:G	0	57949536	G	A
8	chr8:57949589:G:A	0	57949589	A	G
8	chr8:57949635:A:G	0	57949635	G	A
8	chr8:57949949:GTTC:G	0	57949949	G	GTTC
8	chr8:57950153:A:G	0	57950153	G	A
8	chr8:57950196:C:G	0	57950196	G	C
8	chr8:57950228:T:C	0	57950228	C	T
8	chr8:57950276:C:T	0	57950276	T	C
8	chr8:57950358:C:T	0	57950358	T	C
8	chr8:57950548:G:A	0	57950548	A	G
8	chr8:57950559:G:A	0	57950559	A	G
8	chr8:57950592:C:A	0	57950592	A	C
8	chr8:57950631:T:C	0	57950631	C	T
8	chr8:57951032:T:C	0	57951032	C	T
8	chr8:57951878:C:T	0	57951878	T	C
8	chr8:57953226:C:T	0	57953226	T	C
8	chr8:57958098:A:C	0	57958098	C	A
8	chr8:57960834:A:G	0	57960834	G	A
8	chr8:57961546:A:G	0	57961546	G	A
8	chr8:57962281:T:C	0	57962281	C	T
8	chr8:57964451:G:A	0	57964451	A	G
8	chr8:57964932:G:A	0	57964932	A	G
8	chr8:57965796:A:G	0	57965796	G	A
8	chr8:57966227:G:A	0	57966227	A	G
8	chr8:57966256:G:A	0	57966256	A	G
8	chr8:57966278:T:G	0	57966278	G	T
8	chr8:57966852:A:C	0	57966852	C	A
8	chr8:57970299:A:G	0	57970299	G	A
8	chr8:57970640:G:T	0	57970640	T	G
8	chr8:57970991:G:A	0	57970991	A	G
8	chr8:57971016:A:C	0	57971016	C	A
8	chr8:57971578:C:T	0	57971578	T	C
8	chr8:57972248:G:A	0	57972248	A	G
8	chr8:57972377:TG:T	0	57972377	T	TG
8	chr8:57972629:T:C	0	57972629	C	T
8	chr8:57973477:C:T	0	57973477	T	C
8	chr8:57973490:A:C	0	57973490	C	A
8	chr8:57973892:T:C	0	57973892	C	T
8	chr8:57975289:A:G	0	57975289	G	A
8	chr8:57976121:G:A	0	57976121	A	G
8	chr8:57976376:T:C	0	57976376	C	T
8	chr8:57976915:C:T	0	57976915	T	C
8	chr8:57976998:G:A	0	57976998	A	G
8	chr8:57977055:G:A	0	57977055	A	G
8	chr8:57977460:C:T	0	57977460	T	C
8	chr8:57977682:A:G	0	57977682	G	A
8	chr8:57977961:G:T	0	57977961	T	G
8	chr8:57978191:G:T	0	57978191	T	G
8	chr8:57978908:A:G	0	57978908	G	A
8	chr8:57979758:A:C	0	57979758	C	A
8	chr8:57986238:A:T	0	57986238	T	A
8	chr8:57986425:A:G	0	57986425	G	A
8	chr8:57990185:C:T	0	57990185	T	C
8	chr8:57992306:C:T	0	57992306	T	C
8	chr8:57992994:A:C	0	57992994	C	A
8	chr8:57994048:T:C	0	57994048	C	T
8	chr8:57996188:C:T	0	57996188	T	C
8	chr8:58000731:G:A	0	58000731	A	G
8	chr8:58002812:A:C	0	58002812	C	A
8	chr8:58003858:C:T	0	58003858	T	C
8	chr8:58006532:C:G	0	58006532	G	C
8	chr8:58008796:T:C	0	58008796	C	T
8	chr8:58011635:G:C	0	58011635	C	G
8	chr8:58013586:A:T	0	58013586	T	A
8	chr8:58013641:C:G	0	58013641	G	C
8	chr8:58014106:G:A	0	58014106	A	G
8	chr8:58014407:C:T	0	58014407	T	C
8	chr8:58016048:C:T	0	58016048	T	C
8	chr8:58016313:C:G	0	58016313	G	C
8	chr8:58017074:G:A	0	58017074	A	G
8	chr8:58017129:G:A	0	58017129	A	G
8	chr8:58017341:A:G	0	58017341	G	A
8	chr8:58018114:TCAAA:T	0	58018114	T	TCAAA
8	chr8:58018288:C:T	0	58018288	T	C
8	chr8:58021902:A:G	0	58021902	G	A
8	chr8:58023512:C:T	0	58023512	T	C
8	chr8:58026223:G:A	0	58026223	A	G
8	chr8:58027102:C:T	0	58027102	T	C
8	chr8:58027240:T:C	0	58027240	C	T
8	chr8:58027993:C:T	0	58027993	T	C
8	chr8:58028260:C:T	0	58028260	T	C
8	chr8:58028303:C:T	0	58028303	T	C
8	chr8:58028582:T:C	0	58028582	C	T
8	chr8:58028904:C:T	0	58028904	T	C
8	chr8:58029243:G:T	0	58029243	T	G
8	chr8:58029750:A:T	0	58029750	T	A
8	chr8:58030180:G:T	0	58030180	T	G
8	chr8:58030261:G:A	0	58030261	A	G
8	chr8:58030546:GGCATAGATCTTAAT:G	0	58030546	G	GGCATAGATCTTAAT
8	chr8:58031353:A:C	0	58031353	C	A
8	chr8:58031484:T:C	0	58031484	C	T
8	chr8:58031741:G:A	0	58031741	A	G
8	chr8:58032937:A:G	0	58032937	G	A
8	chr8:58033291:C:T	0	58033291	T	C
8	chr8:58033688:A:G	0	58033688	G	A
8	chr8:58033851:C:T	0	58033851	T	C
8	chr8:58034091:G:A	0	58034091	A	G
8	chr8:58034930:T:C	0	58034930	C	T
8	chr8:58034970:C:T	0	58034970	T	C
8	chr8:58035624:A:T	0	58035624	T	A
8	chr8:58035771:T:C	0	58035771	C	T
8	chr8:58037483:T:A	0	58037483	A	T
8	chr8:58037510:C:T	0	58037510	T	C
8	chr8:58037902:A:G	0	58037902	G	A
8	chr8:58038305:A:G	0	58038305	G	A
8	chr8:58039670:T:C	0	58039670	C	T
8	chr8:58040164:A:C	0	58040164	C	A
8	chr8:58040366:T:C	0	58040366	C	T
8	chr8:58040367:A:G	0	58040367	G	A
8	chr8:58040569:A:G	0	58040569	G	A
8	chr8:58040748:A:G	0	58040748	G	A
8	chr8:58041455:G:A	0	58041455	A	G
8	chr8:58041782:T:G	0	58041782	G	T
8	chr8:58042055:A:T	0	58042055	T	A
8	chr8:58042104:G:A	0	58042104	A	G
8	chr8:58042544:A:G	0	58042544	G	A
8	chr8:58043409:T:C	0	58043409	C	T
8	chr8:58043579:G:C	0	58043579	C	G
8	chr8:58044470:A:G	0	58044470	G	A
8	chr8:58044914:A:G	0	58044914	G	A
8	chr8:58045130:A:C	0	58045130	C	A
8	chr8:58045618:A:G	0	58045618	G	A
8	chr8:58046428:T:C	0	58046428	C	T
8	chr8:58047405:A:G	0	58047405	G	A
8	chr8:58048496:C:G	0	58048496	G	C
8	chr8:58048841:A:G	0	58048841	G	A
8	chr8:58049162:A:G	0	58049162	G	A
8	chr8:58050235:T:C	0	58050235	C	T
8	chr8:58050478:G:A	0	58050478	A	G
8	chr8:58050525:G:A	0	58050525	A	G
8	chr8:58050901:A:C	0	58050901	C	A
8	chr8:58052157:A:T	0	58052157	T	A
8	chr8:58052186:C:G	0	58052186	G	C
8	chr8:58052217:A:G	0	58052217	G	A
8	chr8:58052552:G:A	0	58052552	A	G
8	chr8:58052937:T:C	0	58052937	C	T
8	chr8:58052947:G:A	0	58052947	A	G
8	chr8:58053436:GAAGA:G	0	58053436	G	GAAGA
8	chr8:58054216:A:G	0	58054216	G	A
8	chr8:58058004:G:A	0	58058004	A	G
8	chr8:58058302:T:C	0	58058302	C	T
8	chr8:58058621:C:T	0	58058621	T	C
8	chr8:58059046:T:C	0	58059046	C	T
8	chr8:58059934:G:A	0	58059934	A	G
8	chr8:58059988:A:C	0	58059988	C	A
8	chr8:58061383:A:G	0	58061383	G	A
8	chr8:58063194:C:T	0	58063194	T	C
8	chr8:58063589:G:T	0	58063589	T	G
8	chr8:58063790:A:G	0	58063790	G	A
8	chr8:58064460:C:T	0	58064460	T	C
8	chr8:58065269:T:C	0	58065269	C	T
8	chr8:58065763:A:G	0	58065763	G	A
8	chr8:58066011:G:A	0	58066011	A	G
8	chr8:58066246:T:C	0	58066246	C	T
8	chr8:58066633:C:A	0	58066633	A	C
8	chr8:58066734:A:G	0	58066734	G	A
8	chr8:58067067:T:C	0	58067067	C	T
8	chr8:58067412:T:C	0	58067412	C	T
8	chr8:58068622:A:T	0	58068622	T	A
8	chr8:58068721:G:A	0	58068721	A	G
8	chr8:58070432:G:T	0	58070432	T	G
8	chr8:58072215:A:G	0	58072215	G	A
8	chr8:58073008:A:G	0	58073008	G	A
8	chr8:58073601:C:G	0	58073601	G	C
8	chr8:58073636:A:G	0	58073636	G	A
8	chr8:58073808:T:G	0	58073808	G	T
8	chr8:58073900:G:A	0	58073900	A	G
8	chr8:58073988:T:C	0	58073988	C	T
8	chr8:58074082:G:C	0	58074082	C	G
8	chr8:58075277:G:T	0	58075277	T	G
8	chr8:58075661:G:A	0	58075661	A	G
8	chr8:58076924:A:G	0	58076924	G	A
8	chr8:58077845:A:G	0	58077845	G	A
8	chr8:58078135:C:T	0	58078135	T	C
8	chr8:58078644:A:G	0	58078644	G	A
8	chr8:58078846:G:A	0	58078846	A	G
8	chr8:58079285:G:A	0	58079285	A	G
8	chr8:58079673:C:T	0	58079673	T	C
8	chr8:58079846:G:A	0	58079846	A	G
8	chr8:58081529:A:C	0	58081529	C	A
8	chr8:58081704:C:T	0	58081704	T	C
8	chr8:58081709:T:A	0	58081709	A	T
8	chr8:58082226:A:G	0	58082226	G	A
8	chr8:58082355:C:T	0	58082355	T	C
8	chr8:58082824:C:T	0	58082824	T	C
8	chr8:58083826:G:T	0	58083826	T	G
8	chr8:58084926:G:A	0	58084926	A	G
8	chr8:58085461:C:T	0	58085461	T	C
8	chr8:58085794:G:A	0	58085794	A	G
8	chr8:58086116:C:G	0	58086116	G	C
8	chr8:58086425:T:C	0	58086425	C	T
8	chr8:58086595:A:G	0	58086595	G	A
8	chr8:58087381:G:A	0	58087381	A	G
8	chr8:58087556:A:G	0	58087556	G	A
8	chr8:58088147:C:T	0	58088147	T	C
8	chr8:58089053:G:A	0	58089053	A	G
8	chr8:58089061:T:C	0	58089061	C	T
8	chr8:58090620:A:G	0	58090620	G	A
8	chr8:58091164:A:C	0	58091164	C	A
8	chr8:58091387:C:T	0	58091387	T	C
8	chr8:58092406:C:A	0	58092406	A	C
8	chr8:58094027:T:A	0	58094027	A	T
8	chr8:58094729:G:A	0	58094729	A	G
8	chr8:58094757:T:G	0	58094757	G	T
8	chr8:58094954:G:A	0	58094954	A	G
8	chr8:58095190:C:T	0	58095190	T	C
8	chr8:58096300:C:T	0	58096300	T	C
8	chr8:58096466:G:A	0	58096466	A	G
8	chr8:58097307:G:T	0	58097307	T	G
8	chr8:58097981:G:A	0	58097981	A	G
8	chr8:58097998:C:T	0	58097998	T	C
8	chr8:58098361:T:C	0	58098361	C	T
8	chr8:58099727:CTG:C	0	58099727	C	CTG
8	chr8:58100942:A:G	0	58100942	G	A
8	chr8:58101461:C:G	0	58101461	G	C
8	chr8:58103755:C:G	0	58103755	G	C
8	chr8:58104915:C:T	0	58104915	T	C
8	chr8:58105850:A:G	0	58105850	G	A
8	chr8:58106115:G:A	0	58106115	A	G
8	chr8:58107013:C:A	0	58107013	A	C
8	chr8:58107340:G:T	0	58107340	T	G
8	chr8:58107610:G:A	0	58107610	A	G
8	chr8:58107709:G:T	0	58107709	T	G
8	chr8:58108889:G:T	0	58108889	T	G
8	chr8:58109089:G:A	0	58109089	A	G
8	chr8:58109286:G:A	0	58109286	A	G
8	chr8:58109957:G:A	0	58109957	A	G
8	chr8:58112154:T:C	0	58112154	C	T
8	chr8:58112244:G:A	0	58112244	A	G
8	chr8:58112555:T:C	0	58112555	C	T
8	chr8:58113759:C:T	0	58113759	T	C
8	chr8:58113880:A:G	0	58113880	G	A
8	chr8:58114283:C:T	0	58114283	T	C
8	chr8:58114383:G:A	0	58114383	A	G
8	chr8:58115974:C:G	0	58115974	G	C
8	chr8:58116179:A:G	0	58116179	G	A
8	chr8:58116301:G:A	0	58116301	A	G
8	chr8:58116627:G:A	0	58116627	A	G
8	chr8:58117164:G:A	0	58117164	A	G
8	chr8:58117705:C:T	0	58117705	T	C
8	chr8:58118443:G:A	0	58118443	A	G
8	chr8:58118646:G:T	0	58118646	T	G
8	chr8:58118934:C:T	0	58118934	T	C
8	chr8:58119812:G:A	0	58119812	A	G
8	chr8:58120013:C:T	0	58120013	T	C
8	chr8:58120042:C:T	0	58120042	T	C
8	chr8:58120621:G:C	0	58120621	C	G
8	chr8:58120833:C:T	0	58120833	T	C
8	chr8:58121183:G:A	0	58121183	A	G
8	chr8:58121629:A:G	0	58121629	G	A
8	chr8:58121805:C:T	0	58121805	T	C
8	chr8:58123300:G:A	0	58123300	A	G
8	chr8:58124011:C:A	0	58124011	A	C
8	chr8:58124891:G:A	0	58124891	A	G
8	chr8:58125712:C:T	0	58125712	T	C
8	chr8:58125808:G:C	0	58125808	C	G
8	chr8:58125917:CTA:C	0	58125917	C	CTA
8	chr8:58126236:CT:C	0	58126236	C	CT
8	chr8:58128777:A:G	0	58128777	G	A
8	chr8:58128915:C:G	0	58128915	G	C
8	chr8:58129017:C:T	0	58129017	T	C
8	chr8:58130197:A:G	0	58130197	G	A
8	chr8:58130870:G:A	0	58130870	A	G
8	chr8:58130930:G:A	0	58130930	A	G
8	chr8:58131443:T:G	0	58131443	G	T
8	chr8:58131480:G:A	0	58131480	A	G
8	chr8:58131608:A:C	0	58131608	C	A
8	chr8:58131878:C:G	0	58131878	G	C
8	chr8:58132950:A:G	0	58132950	G	A
8	chr8:58132988:G:A	0	58132988	A	G
8	chr8:58133391:C:T	0	58133391	T	C
8	chr8:58133710:GCCTGT:G	0	58133710	G	GCCTGT
8	chr8:58133718:T:A	0	58133718	A	T
8	chr8:58133932:A:G	0	58133932	G	A
8	chr8:58134753:C:T	0	58134753	T	C
8	chr8:58138366:G:A	0	58138366	A	G
8	chr8:58139708:A:C	0	58139708	C	A
8	chr8:58139755:C:T	0	58139755	T	C
8	chr8:58140733:C:T	0	58140733	T	C
8	chr8:58141019:T:C	0	58141019	C	T
8	chr8:58141141:T:C	0	58141141	C	T
8	chr8:58143908:T:A	0	58143908	A	T
8	chr8:58144682:G:T	0	58144682	T	G
8	chr8:58144854:T:C	0	58144854	C	T
8	chr8:58145459:A:C	0	58145459	C	A
8	chr8:58147716:A:G	0	58147716	G	A
8	chr8:58148513:T:C	0	58148513	C	T
8	chr8:58150807:G:A	0	58150807	A	G
8	chr8:58152119:A:C	0	58152119	C	A
8	chr8:58152656:T:G	0	58152656	G	T
8	chr8:58153973:C:T	0	58153973	T	C
8	chr8:58154252:C:T	0	58154252	T	C
8	chr8:58158259:G:C	0	58158259	C	G
8	chr8:58158287:AG:A	0	58158287	A	AG
8	chr8:58158376:C:T	0	58158376	T	C
8	chr8:58158628:A:G	0	58158628	G	A
8	chr8:58158631:G:A	0	58158631	A	G
8	chr8:58158676:T:C	0	58158676	C	T
8	chr8:58158855:G:A	0	58158855	A	G
8	chr8:58158937:G:A	0	58158937	A	G
8	chr8:58159415:A:G	0	58159415	G	A
8	chr8:58159831:C:G	0	58159831	G	C
8	chr8:58161268:C:T	0	58161268	T	C
8	chr8:58161473:C:T	0	58161473	T	C
8	chr8:58162875:G:A	0	58162875	A	G
8	chr8:58165061:T:C	0	58165061	C	T
8	chr8:58165107:C:T	0	58165107	T	C
8	chr8:58165548:G:A	0	58165548	A	G
8	chr8:58165791:G:C	0	58165791	C	G
8	chr8:58166320:G:A	0	58166320	A	G
8	chr8:58167494:C:T	0	58167494	T	C
8	chr8:58167753:T:C	0	58167753	C	T
8	chr8:58168842:A:G	0	58168842	G	A
8	chr8:58168992:C:T	0	58168992	T	C
8	chr8:58169171:C:A	0	58169171	A	C
8	chr8:58169988:G:C	0	58169988	C	G
8	chr8:58170063:G:T	0	58170063	T	G
8	chr8:58170100:TA:T	0	58170100	T	TA
8	chr8:58170603:C:T	0	58170603	T	C
8	chr8:58171227:G:T	0	58171227	T	G
8	chr8:58171687:C:T	0	58171687	T	C
8	chr8:58171782:G:A	0	58171782	A	G
8	chr8:58172316:A:T	0	58172316	T	A
8	chr8:58172545:A:G	0	58172545	G	A
8	chr8:58172616:GCTCCTGCTCCTGCTGCAGCTCCTTTGAA:G	0	58172616	G	GCTCCTGCTCCTGCTGCAGCTCCTTTGAA
8	chr8:58172768:C:T	0	58172768	T	C
8	chr8:58172892:C:T	0	58172892	T	C
8	chr8:58173255:T:G	0	58173255	G	T
8	chr8:58174412:A:G	0	58174412	G	A
8	chr8:58174498:C:T	0	58174498	T	C
8	chr8:58175443:A:G	0	58175443	G	A
8	chr8:58175554:G:A	0	58175554	A	G
8	chr8:58176097:T:C	0	58176097	C	T
8	chr8:58178105:C:T	0	58178105	T	C
8	chr8:58178546:G:A	0	58178546	A	G
8	chr8:58178716:G:A	0	58178716	A	G
8	chr8:58179152:G:T	0	58179152	T	G
8	chr8:58180151:T:G	0	58180151	G	T
8	chr8:58180405:T:G	0	58180405	G	T
8	chr8:58180829:G:A	0	58180829	A	G
8	chr8:58181833:A:T	0	58181833	T	A
8	chr8:58182370:C:T	0	58182370	T	C
8	chr8:58182547:C:T	0	58182547	T	C
8	chr8:58182671:C:T	0	58182671	T	C
8	chr8:58183429:A:G	0	58183429	G	A
8	chr8:58183954:A:G	0	58183954	G	A
8	chr8:58183975:G:T	0	58183975	T	G
8	chr8:58184089:C:T	0	58184089	T	C
8	chr8:58184111:G:T	0	58184111	T	G
8	chr8:58184174:T:A	0	58184174	A	T
8	chr8:58184305:T:C	0	58184305	C	T
8	chr8:58184581:G:A	0	58184581	A	G
8	chr8:58184641:C:T	0	58184641	T	C
8	chr8:58184678:G:A	0	58184678	A	G
8	chr8:58185157:T:C	0	58185157	C	T
8	chr8:58185277:A:G	0	58185277	G	A
8	chr8:58185546:T:C	0	58185546	C	T
8	chr8:58186946:C:T	0	58186946	T	C
8	chr8:58188233:A:C	0	58188233	C	A
8	chr8:58188932:G:A	0	58188932	A	G
8	chr8:58190219:C:T	0	58190219	T	C
8	chr8:58190437:G:A	0	58190437	A	G
8	chr8:58190853:G:A	0	58190853	A	G
8	chr8:58190871:G:A	0	58190871	A	G
8	chr8:58191542:G:A	0	58191542	A	G
8	chr8:58191721:G:A	0	58191721	A	G
8	chr8:58192546:G:A	0	58192546	A	G
8	chr8:58192936:C:T	0	58192936	T	C
8	chr8:58193026:C:T	0	58193026	T	C
8	chr8:58193282:C:T	0	58193282	T	C
8	chr8:58193433:C:T	0	58193433	T	C
8	chr8:58193749:T:C	0	58193749	C	T
8	chr8:58193952:G:A	0	58193952	A	G
8	chr8:58193966:G:A	0	58193966	A	G
8	chr8:58194187:A:C	0	58194187	C	A
8	chr8:58194456:A:G	0	58194456	G	A
8	chr8:58194470:C:T	0	58194470	T	C
8	chr8:58194729:A:G	0	58194729	G	A
8	chr8:58194991:A:G	0	58194991	G	A
8	chr8:58195792:C:T	0	58195792	T	C
8	chr8:58196022:AG:A	0	58196022	A	AG
8	chr8:58196025:AG:A	0	58196025	A	AG
8	chr8:58196444:G:A	0	58196444	A	G
8	chr8:58197482:C:T	0	58197482	T	C
8	chr8:58197782:G:A	0	58197782	A	G
8	chr8:58197867:C:T	0	58197867	T	C
8	chr8:58199096:C:G	0	58199096	G	C
8	chr8:58199130:A:G	0	58199130	G	A
8	chr8:58199693:T:C	0	58199693	C	T
8	chr8:58199829:CT:C	0	58199829	C	CT
8	chr8:58199856:C:T	0	58199856	T	C
8	chr8:58200051:G:A	0	58200051	A	G
8	chr8:58200384:C:T	0	58200384	T	C
8	chr8:58200627:C:T	0	58200627	T	C
8	chr8:58200917:A:G	0	58200917	G	A
8	chr8:58201422:G:A	0	58201422	A	G
8	chr8:58201742:T:C	0	58201742	C	T
8	chr8:58202571:G:T	0	58202571	T	G
8	chr8:58203673:C:T	0	58203673	T	C
8	chr8:58204316:A:G	0	58204316	G	A
8	chr8:58204334:T:C	0	58204334	C	T
8	chr8:58204553:G:A	0	58204553	A	G
8	chr8:58204947:T:C	0	58204947	C	T
8	chr8:58204961:C:T	0	58204961	T	C
8	chr8:58205082:C:T	0	58205082	T	C
8	chr8:58205202:A:G	0	58205202	G	A
8	chr8:58205217:T:C	0	58205217	C	T
8	chr8:58205687:T:C	0	58205687	C	T
8	chr8:58205794:T:C	0	58205794	C	T
8	chr8:58205849:T:C	0	58205849	C	T
8	chr8:58206108:T:C	0	58206108	C	T
8	chr8:58206227:T:C	0	58206227	C	T
8	chr8:58206291:A:T	0	58206291	T	A
8	chr8:58206638:GA:G	0	58206638	G	GA
8	chr8:58206938:A:G	0	58206938	G	A
8	chr8:58206999:C:T	0	58206999	T	C
8	chr8:58207865:G:A	0	58207865	A	G
8	chr8:58208129:T:A	0	58208129	A	T
8	chr8:58208251:T:C	0	58208251	C	T
8	chr8:58208518:C:T	0	58208518	T	C
8	chr8:58208563:A:G	0	58208563	G	A
8	chr8:58209283:G:A	0	58209283	A	G
8	chr8:58209503:G:A	0	58209503	A	G
8	chr8:58209802:G:T	0	58209802	T	G
8	chr8:58209954:C:T	0	58209954	T	C
8	chr8:58210752:G:A	0	58210752	A	G
8	chr8:58210966:C:A	0	58210966	A	C
8	chr8:58211210:C:T	0	58211210	T	C
8	chr8:58211727:G:A	0	58211727	A	G
8	chr8:58211920:TATACCAGACTGCATCCTACCCTGCAATCAGGCAGAGGCAGCAACAA:T	0	58211920	T	TATACCAGACTGCATCCTACCCTGCAATCAGGCAGAGGCAGCAACAA
8	chr8:58212674:A:G	0	58212674	G	A
8	chr8:58213502:T:C	0	58213502	C	T
8	chr8:58213523:T:C	0	58213523	C	T
8	chr8:58213947:C:T	0	58213947	T	C
8	chr8:58214227:T:C	0	58214227	C	T
8	chr8:58214381:G:A	0	58214381	A	G
8	chr8:58216337:G:A	0	58216337	A	G
8	chr8:58216705:T:TAA	0	58216705	TAA	T
8	chr8:58217246:G:A	0	58217246	A	G
8	chr8:58218278:C:A	0	58218278	A	C
8	chr8:58218302:A:G	0	58218302	G	A
8	chr8:58218310:G:A	0	58218310	A	G
8	chr8:58218430:T:C	0	58218430	C	T
8	chr8:58218573:G:A	0	58218573	A	G
8	chr8:58218675:G:A	0	58218675	A	G
8	chr8:58218782:C:T	0	58218782	T	C
8	chr8:58219819:T:C	0	58219819	C	T
8	chr8:58219836:TG:T	0	58219836	T	TG
8	chr8:58219986:C:T	0	58219986	T	C
8	chr8:58220277:C:T	0	58220277	T	C
8	chr8:58220305:G:A	0	58220305	A	G
8	chr8:58220661:A:G	0	58220661	G	A
8	chr8:58220754:C:T	0	58220754	T	C
8	chr8:58221474:C:G	0	58221474	G	C
8	chr8:58222188:G:A	0	58222188	A	G
8	chr8:58222529:G:A	0	58222529	A	G
8	chr8:58222578:G:A	0	58222578	A	G
8	chr8:58223170:A:G	0	58223170	G	A
8	chr8:58223235:G:A	0	58223235	A	G
8	chr8:58224279:A:C	0	58224279	C	A
8	chr8:58224298:A:C	0	58224298	C	A
8	chr8:58225107:G:C	0	58225107	C	G
8	chr8:58225266:T:C	0	58225266	C	T
8	chr8:58225771:C:T	0	58225771	T	C
8	chr8:58225805:C:A	0	58225805	A	C
8	chr8:58225997:T:G	0	58225997	G	T
8	chr8:58226756:G:C	0	58226756	C	G
8	chr8:58226767:A:T	0	58226767	T	A
8	chr8:58227155:T:C	0	58227155	C	T
8	chr8:58227503:T:C	0	58227503	C	T
8	chr8:58227505:A:G	0	58227505	G	A
8	chr8:58227685:C:T	0	58227685	T	C
8	chr8:58227909:C:T	0	58227909	T	C
8	chr8:58228831:G:A	0	58228831	A	G
8	chr8:58229160:T:A	0	58229160	A	T
8	chr8:58230274:G:A	0	58230274	A	G
8	chr8:58230290:G:A	0	58230290	A	G
8	chr8:58230383:A:G	0	58230383	G	A
8	chr8:58230902:A:G	0	58230902	G	A
8	chr8:58231062:C:T	0	58231062	T	C
8	chr8:58231618:G:T	0	58231618	T	G
8	chr8:58231793:A:C	0	58231793	C	A
8	chr8:58231910:C:T	0	58231910	T	C
8	chr8:58233407:T:C	0	58233407	C	T
8	chr8:58234123:G:A	0	58234123	A	G
8	chr8:58234630:G:C	0	58234630	C	G
8	chr8:58235670:T:A	0	58235670	A	T
8	chr8:58235697:T:C	0	58235697	C	T
8	chr8:58235946:G:A	0	58235946	A	G
8	chr8:58236145:T:G	0	58236145	G	T
8	chr8:58236358:C:T	0	58236358	T	C
8	chr8:58237322:T:G	0	58237322	G	T
8	chr8:58237324:TA:T	0	58237324	T	TA
8	chr8:58238353:C:T	0	58238353	T	C
8	chr8:58238426:A:G	0	58238426	G	A
8	chr8:58239910:T:C	0	58239910	C	T
8	chr8:58240210:A:G	0	58240210	G	A
8	chr8:58241517:T:C	0	58241517	C	T
8	chr8:58241930:T:C	0	58241930	C	T
8	chr8:58241938:G:T	0	58241938	T	G
8	chr8:58241949:A:G	0	58241949	G	A
8	chr8:58242253:G:A	0	58242253	A	G
8	chr8:58243701:G:GA	0	58243701	GA	G
8	chr8:58243852:A:C	0	58243852	C	A
8	chr8:58244325:T:C	0	58244325	C	T
8	chr8:58245379:T:G	0	58245379	G	T
8	chr8:58246382:T:G	0	58246382	G	T
8	chr8:58246613:A:T	0	58246613	T	A
8	chr8:58247978:T:C	0	58247978	C	T
8	chr8:58248144:T:C	0	58248144	C	T
8	chr8:58248187:C:T	0	58248187	T	C
8	chr8:58248573:G:A	0	58248573	A	G
8	chr8:58249322:T:G	0	58249322	G	T
8	chr8:58250611:C:T	0	58250611	T	C
8	chr8:58250694:G:A	0	58250694	A	G
8	chr8:58250745:C:T	0	58250745	T	C
8	chr8:58251042:G:A	0	58251042	A	G
8	chr8:58251107:T:C	0	58251107	C	T
8	chr8:58251738:C:A	0	58251738	A	C
8	chr8:58252006:C:T	0	58252006	T	C
8	chr8:58252092:A:T	0	58252092	T	A
8	chr8:58252260:T:A	0	58252260	A	T
8	chr8:58253390:G:T	0	58253390	T	G
8	chr8:58253393:G:T	0	58253393	T	G
8	chr8:58253685:G:A	0	58253685	A	G
8	chr8:58254719:AAGAT:A	0	58254719	A	AAGAT
8	chr8:58255025:G:A	0	58255025	A	G
8	chr8:58255390:C:A	0	58255390	A	C
8	chr8:58256512:A:C	0	58256512	C	A
8	chr8:58257794:T:C	0	58257794	C	T
8	chr8:58257987:G:A	0	58257987	A	G
8	chr8:58258467:G:C	0	58258467	C	G
8	chr8:58258570:C:T	0	58258570	T	C
8	chr8:58258579:A:G	0	58258579	G	A
8	chr8:58258952:G:A	0	58258952	A	G
8	chr8:58258953:C:T	0	58258953	T	C
8	chr8:58259165:A:G	0	58259165	G	A
8	chr8:58259185:T:C	0	58259185	C	T
8	chr8:58259385:C:A	0	58259385	A	C
8	chr8:58259505:A:G	0	58259505	G	A
8	chr8:58259878:T:C	0	58259878	C	T
8	chr8:58260257:T:C	0	58260257	C	T
8	chr8:58260478:A:G	0	58260478	G	A
8	chr8:58261849:A:C	0	58261849	C	A
8	chr8:58263121:T:C	0	58263121	C	T
8	chr8:58263528:T:G	0	58263528	G	T
8	chr8:58264312:TTTAA:T	0	58264312	T	TTTAA
8	chr8:58264375:G:A	0	58264375	A	G
8	chr8:58264401:C:T	0	58264401	T	C
8	chr8:58264615:C:A	0	58264615	A	C
8	chr8:58264779:C:T	0	58264779	T	C
8	chr8:58264788:TG:T	0	58264788	T	TG
8	chr8:58264911:C:T	0	58264911	T	C
8	chr8:58265604:G:A	0	58265604	A	G
8	chr8:58266013:A:G	0	58266013	G	A
8	chr8:58266939:A:G	0	58266939	G	A
8	chr8:58267012:G:A	0	58267012	A	G
8	chr8:58268892:C:A	0	58268892	A	C
8	chr8:58269242:G:A	0	58269242	A	G
8	chr8:58269445:C:A	0	58269445	A	C
8	chr8:58270164:C:T	0	58270164	T	C
8	chr8:58270552:G:A	0	58270552	A	G
8	chr8:58270609:AT:A	0	58270609	A	AT
8	chr8:58270873:T:C	0	58270873	C	T
8	chr8:58271404:A:G	0	58271404	G	A
8	chr8:58271548:C:A	0	58271548	A	C
8	chr8:58271635:G:A	0	58271635	A	G
8	chr8:58271668:T:C	0	58271668	C	T
8	chr8:58273444:T:C	0	58273444	C	T
8	chr8:58273507:A:G	0	58273507	G	A
8	chr8:58273713:C:T	0	58273713	T	C
8	chr8:58273777:C:T	0	58273777	T	C
8	chr8:58273832:T:C	0	58273832	C	T
8	chr8:58274188:C:A	0	58274188	A	C
8	chr8:58274980:C:A	0	58274980	A	C
8	chr8:58275101:C:T	0	58275101	T	C
8	chr8:58275241:T:G	0	58275241	G	T
8	chr8:58276895:T:C	0	58276895	C	T
8	chr8:58277320:C:T	0	58277320	T	C
8	chr8:58277368:C:T	0	58277368	T	C
8	chr8:58277592:C:T	0	58277592	T	C
8	chr8:58277975:G:C	0	58277975	C	G
8	chr8:58278117:C:T	0	58278117	T	C
8	chr8:58279056:A:G	0	58279056	G	A
8	chr8:58279252:A:C	0	58279252	C	A
8	chr8:58279455:G:A	0	58279455	A	G
8	chr8:58279609:G:A	0	58279609	A	G
8	chr8:58279823:G:A	0	58279823	A	G
8	chr8:58280653:C:G	0	58280653	G	C
8	chr8:58280668:C:T	0	58280668	T	C
8	chr8:58280709:G:A	0	58280709	A	G
8	chr8:58281277:T:C	0	58281277	C	T
8	chr8:58281504:A:AT	0	58281504	AT	A
8	chr8:58281754:G:A	0	58281754	A	G
8	chr8:58281982:T:C	0	58281982	C	T
8	chr8:58282160:A:T	0	58282160	T	A
8	chr8:58282257:T:C	0	58282257	C	T
8	chr8:58282358:C:T	0	58282358	T	C
8	chr8:58282367:C:A	0	58282367	A	C
8	chr8:58282457:C:T	0	58282457	T	C
8	chr8:58282563:G:A	0	58282563	A	G
8	chr8:58282632:C:T	0	58282632	T	C
8	chr8:58282729:C:A	0	58282729	A	C
8	chr8:58283213:T:C	0	58283213	C	T
8	chr8:58283311:T:G	0	58283311	G	T
8	chr8:58283366:C:T	0	58283366	T	C
8	chr8:58283576:A:G	0	58283576	G	A
8	chr8:58284251:C:T	0	58284251	T	C
8	chr8:58284596:C:G	0	58284596	G	C
8	chr8:58285197:G:A	0	58285197	A	G
8	chr8:58285269:T:G	0	58285269	G	T
8	chr8:58285306:G:A	0	58285306	A	G
8	chr8:58285458:G:C	0	58285458	C	G
8	chr8:58286043:T:A	0	58286043	A	T
8	chr8:58286303:G:A	0	58286303	A	G
8	chr8:58286325:G:A	0	58286325	A	G
8	chr8:58286394:G:C	0	58286394	C	G
8	chr8:58286614:G:A	0	58286614	A	G
8	chr8:58287129:G:A	0	58287129	A	G
8	chr8:58287202:C:T	0	58287202	T	C
8	chr8:58287373:G:A	0	58287373	A	G
8	chr8:58287421:C:A	0	58287421	A	C
8	chr8:58287443:C:T	0	58287443	T	C
8	chr8:58287583:T:C	0	58287583	C	T
8	chr8:58288011:G:A	0	58288011	A	G
8	chr8:58288119:T:C	0	58288119	C	T
8	chr8:58288602:G:T	0	58288602	T	G
8	chr8:58288713:T:C	0	58288713	C	T
8	chr8:58289262:C:T	0	58289262	T	C
8	chr8:58289517:C:T	0	58289517	T	C
8	chr8:58289694:G:A	0	58289694	A	G
8	chr8:58290015:G:T	0	58290015	T	G
8	chr8:58290307:A:G	0	58290307	G	A
8	chr8:58290468:G:A	0	58290468	A	G
8	chr8:58290744:C:T	0	58290744	T	C
8	chr8:58290934:A:G	0	58290934	G	A
8	chr8:58291157:A:G	0	58291157	G	A
8	chr8:58291469:G:A	0	58291469	A	G
8	chr8:58292134:G:A	0	58292134	A	G
8	chr8:58292485:A:T	0	58292485	T	A
8	chr8:58292571:G:A	0	58292571	A	G
8	chr8:58292758:C:A	0	58292758	A	C
8	chr8:58292845:C:T	0	58292845	T	C
8	chr8:58293376:T:A	0	58293376	A	T
8	chr8:58293402:A:G	0	58293402	G	A
8	chr8:58293582:T:A	0	58293582	A	T
8	chr8:58293780:T:G	0	58293780	G	T
8	chr8:58293855:T:C	0	58293855	C	T
8	chr8:58294153:T:C	0	58294153	C	T
8	chr8:58294168:T:C	0	58294168	C	T
8	chr8:58294259:A:G	0	58294259	G	A
8	chr8:58294520:T:C	0	58294520	C	T
8	chr8:58295468:A:T	0	58295468	T	A
8	chr8:58296162:C:A	0	58296162	A	C
8	chr8:58297360:T:A	0	58297360	A	T
8	chr8:58297617:C:G	0	58297617	G	C
8	chr8:58299870:T:C	0	58299870	C	T
8	chr8:58300183:A:G	0	58300183	G	A
8	chr8:58300353:G:A	0	58300353	A	G
8	chr8:58300430:A:G	0	58300430	G	A
8	chr8:58300609:A:T	0	58300609	T	A
8	chr8:58300774:A:G	0	58300774	G	A
8	chr8:58300886:C:T	0	58300886	T	C
8	chr8:58300918:T:C	0	58300918	C	T
8	chr8:58301893:A:T	0	58301893	T	A
8	chr8:58302521:A:C	0	58302521	C	A
8	chr8:58302744:C:T	0	58302744	T	C
8	chr8:58302972:G:A	0	58302972	A	G
8	chr8:58303050:T:C	0	58303050	C	T
8	chr8:58303149:A:G	0	58303149	G	A
8	chr8:58303215:T:C	0	58303215	C	T
8	chr8:58303341:A:T	0	58303341	T	A
8	chr8:58303417:C:T	0	58303417	T	C
8	chr8:58304104:C:A	0	58304104	A	C
8	chr8:58304152:C:T	0	58304152	T	C
8	chr8:58304733:T:A	0	58304733	A	T
8	chr8:58304750:G:A	0	58304750	A	G
8	chr8:58305167:A:C	0	58305167	C	A
8	chr8:58305596:T:C	0	58305596	C	T
8	chr8:58306001:C:T	0	58306001	T	C
8	chr8:58306217:G:T	0	58306217	T	G
8	chr8:58306304:C:T	0	58306304	T	C
8	chr8:58306947:A:G	0	58306947	G	A
8	chr8:58307351:C:T	0	58307351	T	C
8	chr8:58307439:T:C	0	58307439	C	T
8	chr8:58308126:C:T	0	58308126	T	C
8	chr8:58308223:A:T	0	58308223	T	A
8	chr8:58308331:G:A	0	58308331	A	G
8	chr8:58308354:AAG:A	0	58308354	A	AAG
8	chr8:58308571:G:T	0	58308571	T	G
8	chr8:58309238:G:A	0	58309238	A	G
8	chr8:58309334:C:T	0	58309334	T	C
8	chr8:58309484:A:T	0	58309484	T	A
8	chr8:58309672:C:A	0	58309672	A	C
8	chr8:58309760:G:A	0	58309760	A	G
8	chr8:58310036:G:A	0	58310036	A	G
8	chr8:58310064:C:A	0	58310064	A	C
8	chr8:58310509:T:C	0	58310509	C	T
8	chr8:58310516:T:C	0	58310516	C	T
8	chr8:58310587:C:T	0	58310587	T	C
8	chr8:58310804:T:G	0	58310804	G	T
8	chr8:58311109:C:A	0	58311109	A	C
8	chr8:58311646:C:T	0	58311646	T	C
8	chr8:58313802:G:A	0	58313802	A	G
8	chr8:58314994:A:G	0	58314994	G	A
8	chr8:58315420:A:G	0	58315420	G	A
8	chr8:58316492:C:T	0	58316492	T	C
8	chr8:58316546:A:T	0	58316546	T	A
8	chr8:58316723:A:G	0	58316723	G	A
8	chr8:58317334:C:T	0	58317334	T	C
8	chr8:58317766:T:C	0	58317766	C	T
8	chr8:58318230:G:A	0	58318230	A	G
8	chr8:58318295:G:C	0	58318295	C	G
8	chr8:58318448:AG:A	0	58318448	A	AG
8	chr8:58319060:CTATT:C	0	58319060	C	CTATT
8	chr8:58319113:T:C	0	58319113	C	T
8	chr8:58319120:G:T	0	58319120	T	G
8	chr8:58320095:A:G	0	58320095	G	A
8	chr8:58320745:T:C	0	58320745	C	T
8	chr8:58320753:T:C	0	58320753	C	T
8	chr8:58320850:A:G	0	58320850	G	A
8	chr8:58321292:C:T	0	58321292	T	C
8	chr8:58321309:C:T	0	58321309	T	C
8	chr8:58321618:C:T	0	58321618	T	C
8	chr8:58322124:T:A	0	58322124	A	T
8	chr8:58322565:A:G	0	58322565	G	A
8	chr8:58322666:G:A	0	58322666	A	G
8	chr8:58323527:G:A	0	58323527	A	G
8	chr8:58323572:A:T	0	58323572	T	A
8	chr8:58323573:A:T	0	58323573	T	A
8	chr8:58323729:C:T	0	58323729	T	C
8	chr8:58325171:C:A	0	58325171	A	C
8	chr8:58325359:T:G	0	58325359	G	T
8	chr8:58325796:G:A	0	58325796	A	G
8	chr8:58327067:A:G	0	58327067	G	A
8	chr8:58327885:G:A	0	58327885	A	G
8	chr8:58327911:C:A	0	58327911	A	C
8	chr8:58328245:C:T	0	58328245	T	C
8	chr8:58328533:A:C	0	58328533	C	A
8	chr8:58328860:C:T	0	58328860	T	C
8	chr8:58328894:C:T	0	58328894	T	C
8	chr8:58329135:G:A	0	58329135	A	G
8	chr8:58329576:C:CA	0	58329576	CA	C
8	chr8:58329587:GTTATAGCCAAAAC:G	0	58329587	G	GTTATAGCCAAAAC
8	chr8:58329781:C:T	0	58329781	T	C
8	chr8:58329830:T:C	0	58329830	C	T
8	chr8:58330005:A:G	0	58330005	G	A
8	chr8:58330149:T:A	0	58330149	A	T
8	chr8:58330677:A:ATT	0	58330677	ATT	A
8	chr8:58330887:T:A	0	58330887	A	T
8	chr8:58331499:A:G	0	58331499	G	A
8	chr8:58331646:C:T	0	58331646	T	C
8	chr8:58331836:G:A	0	58331836	A	G
8	chr8:58332269:G:A	0	58332269	A	G
8	chr8:58332424:C:G	0	58332424	G	C
8	chr8:58332899:A:T	0	58332899	T	A
8	chr8:58334539:G:A	0	58334539	A	G
8	chr8:58334588:TCTAGGATGCAGCTGAAACTGTG:T	0	58334588	T	TCTAGGATGCAGCTGAAACTGTG
8	chr8:58334962:T:A	0	58334962	A	T
8	chr8:58335054:G:T	0	58335054	T	G
8	chr8:58335991:A:G	0	58335991	G	A
8	chr8:58336266:G:C	0	58336266	C	G
8	chr8:58336298:G:A	0	58336298	A	G
8	chr8:58336467:C:T	0	58336467	T	C
8	chr8:58337581:C:T	0	58337581	T	C
8	chr8:58338026:C:T	0	58338026	T	C
8	chr8:58338070:G:A	0	58338070	A	G
8	chr8:58338154:T:C	0	58338154	C	T
8	chr8:58338804:C:T	0	58338804	T	C
8	chr8:58338929:T:A	0	58338929	A	T
8	chr8:58339117:A:G	0	58339117	G	A
8	chr8:58339142:C:T	0	58339142	T	C
8	chr8:58339556:A:G	0	58339556	G	A
8	chr8:58339903:A:C	0	58339903	C	A
8	chr8:58340276:T:C	0	58340276	C	T
8	chr8:58340981:T:G	0	58340981	G	T
8	chr8:58341144:A:G	0	58341144	G	A
8	chr8:58342318:C:T	0	58342318	T	C
8	chr8:58342345:T:C	0	58342345	C	T
8	chr8:58342864:C:T	0	58342864	T	C
8	chr8:58342908:C:T	0	58342908	T	C
8	chr8:58342920:A:C	0	58342920	C	A
8	chr8:58343223:A:C	0	58343223	C	A
8	chr8:58343248:T:C	0	58343248	C	T
8	chr8:58343942:T:G	0	58343942	G	T
8	chr8:58343953:A:C	0	58343953	C	A
8	chr8:58344426:A:T	0	58344426	T	A
8	chr8:58345022:C:A	0	58345022	A	C
8	chr8:58345060:C:T	0	58345060	T	C
8	chr8:58345374:C:T	0	58345374	T	C
8	chr8:58346359:T:C	0	58346359	C	T
8	chr8:58346427:T:C	0	58346427	C	T
8	chr8:58348697:G:A	0	58348697	A	G
8	chr8:58348925:C:T	0	58348925	T	C
8	chr8:58348972:A:G	0	58348972	G	A
8	chr8:58349310:T:C	0	58349310	C	T
8	chr8:58349632:C:T	0	58349632	T	C
8	chr8:58349757:T:A	0	58349757	A	T
8	chr8:58349802:G:A	0	58349802	A	G
8	chr8:58350802:C:T	0	58350802	T	C
8	chr8:58350929:A:T	0	58350929	T	A
8	chr8:58350930:A:C	0	58350930	C	A
8	chr8:58350975:A:C	0	58350975	C	A
8	chr8:58351035:C:T	0	58351035	T	C
8	chr8:58351100:G:A	0	58351100	A	G
8	chr8:58351174:C:T	0	58351174	T	C
8	chr8:58351350:A:G	0	58351350	G	A
8	chr8:58351840:C:T	0	58351840	T	C
8	chr8:58351935:A:C	0	58351935	C	A
8	chr8:58352635:T:A	0	58352635	A	T
8	chr8:58352793:T:C	0	58352793	C	T
8	chr8:58353390:C:A	0	58353390	A	C
8	chr8:58353744:T:C	0	58353744	C	T
8	chr8:58354051:A:G	0	58354051	G	A
8	chr8:58354280:T:C	0	58354280	C	T
8	chr8:58354767:G:GTA	0	58354767	GTA	G
8	chr8:58354905:G:A	0	58354905	A	G
8	chr8:58355462:C:T	0	58355462	T	C
8	chr8:58355776:G:A	0	58355776	A	G
8	chr8:58355793:A:C	0	58355793	C	A
8	chr8:58355892:A:G	0	58355892	G	A
8	chr8:58355993:C:A	0	58355993	A	C
8	chr8:58356393:A:G	0	58356393	G	A
8	chr8:58356691:T:C	0	58356691	C	T
8	chr8:58356846:A:T	0	58356846	T	A
8	chr8:58357346:A:G	0	58357346	G	A
8	chr8:58357708:T:A	0	58357708	A	T
8	chr8:58358482:A:C	0	58358482	C	A
8	chr8:58358516:C:T	0	58358516	T	C
8	chr8:58358543:C:G	0	58358543	G	C
8	chr8:58359034:T:A	0	58359034	A	T
8	chr8:58359041:A:G	0	58359041	G	A
8	chr8:58359144:G:A	0	58359144	A	G
8	chr8:58359273:T:C	0	58359273	C	T
8	chr8:58359467:C:T	0	58359467	T	C
8	chr8:58359649:C:A	0	58359649	A	C
8	chr8:58359976:A:G	0	58359976	G	A
8	chr8:58360090:G:T	0	58360090	T	G
8	chr8:58360215:AT:A	0	58360215	A	AT
8	chr8:58360251:T:C	0	58360251	C	T
8	chr8:58360444:A:G	0	58360444	G	A
8	chr8:58360641:C:T	0	58360641	T	C
8	chr8:58361076:A:G	0	58361076	G	A
8	chr8:58361783:A:T	0	58361783	T	A
8	chr8:58361936:C:A	0	58361936	A	C
8	chr8:58362220:CAG:C	0	58362220	C	CAG
8	chr8:58362550:T:G	0	58362550	G	T
8	chr8:58362657:A:G	0	58362657	G	A
8	chr8:58362788:C:T	0	58362788	T	C
8	chr8:58362801:G:A	0	58362801	A	G
8	chr8:58362804:G:A	0	58362804	A	G
8	chr8:58362996:G:A	0	58362996	A	G
8	chr8:58363124:A:G	0	58363124	G	A
8	chr8:58363670:A:T	0	58363670	T	A
8	chr8:58363672:C:T	0	58363672	T	C
8	chr8:58364077:T:G	0	58364077	G	T
8	chr8:58364439:C:T	0	58364439	T	C
8	chr8:58364801:A:G	0	58364801	G	A
8	chr8:58365071:AG:A	0	58365071	A	AG
8	chr8:58365573:C:A	0	58365573	A	C
8	chr8:58365837:C:T	0	58365837	T	C
8	chr8:58366305:GC:G	0	58366305	G	GC
8	chr8:58366342:T:C	0	58366342	C	T
8	chr8:58366733:A:G	0	58366733	G	A
8	chr8:58366837:C:A	0	58366837	A	C
8	chr8:58367035:A:T	0	58367035	T	A
8	chr8:58367896:T:C	0	58367896	C	T
8	chr8:58368213:G:T	0	58368213	T	G
8	chr8:58368687:T:G	0	58368687	G	T
8	chr8:58368848:A:G	0	58368848	G	A
8	chr8:58369266:G:A	0	58369266	A	G
8	chr8:58369447:G:T	0	58369447	T	G
8	chr8:58369728:C:T	0	58369728	T	C
8	chr8:58370067:T:C	0	58370067	C	T
8	chr8:58370075:A:G	0	58370075	G	A
8	chr8:58370261:G:A	0	58370261	A	G
8	chr8:58370371:G:A	0	58370371	A	G
8	chr8:58370407:G:A	0	58370407	A	G
8	chr8:58370429:G:A	0	58370429	A	G
8	chr8:58370460:C:T	0	58370460	T	C
8	chr8:58370487:T:G	0	58370487	G	T
8	chr8:58370522:T:C	0	58370522	C	T
8	chr8:58370529:G:A	0	58370529	A	G
8	chr8:58370538:C:T	0	58370538	T	C
8	chr8:58370701:G:A	0	58370701	A	G
8	chr8:58370895:T:C	0	58370895	C	T
8	chr8:58370950:G:C	0	58370950	C	G
8	chr8:58371111:C:T	0	58371111	T	C
8	chr8:58371134:G:A	0	58371134	A	G
8	chr8:58371149:C:G	0	58371149	G	C
8	chr8:58372295:A:G	0	58372295	G	A
8	chr8:58372508:A:C	0	58372508	C	A
8	chr8:58372623:T:C	0	58372623	C	T
8	chr8:58372827:C:G	0	58372827	G	C
8	chr8:58372872:G:A	0	58372872	A	G
8	chr8:58372911:A:G	0	58372911	G	A
8	chr8:58372942:G:A	0	58372942	A	G
8	chr8:58373086:T:C	0	58373086	C	T
8	chr8:58373254:C:G	0	58373254	G	C
8	chr8:58373282:G:A	0	58373282	A	G
8	chr8:58373700:C:T	0	58373700	T	C
8	chr8:58373858:G:T	0	58373858	T	G
8	chr8:58374109:C:G	0	58374109	G	C
8	chr8:58374134:G:C	0	58374134	C	G
8	chr8:58374324:C:T	0	58374324	T	C
8	chr8:58374838:A:T	0	58374838	T	A
8	chr8:58375876:T:C	0	58375876	C	T
8	chr8:58375977:A:T	0	58375977	T	A
8	chr8:58376122:T:G	0	58376122	G	T
8	chr8:58376402:A:G	0	58376402	G	A
8	chr8:58376788:T:C	0	58376788	C	T
8	chr8:58376797:A:T	0	58376797	T	A
8	chr8:58376945:T:G	0	58376945	G	T
8	chr8:58377172:T:C	0	58377172	C	T
8	chr8:58378381:T:C	0	58378381	C	T
8	chr8:58378693:C:G	0	58378693	G	C
8	chr8:58378989:A:T	0	58378989	T	A
8	chr8:58379150:C:T	0	58379150	T	C
8	chr8:58379394:T:C	0	58379394	C	T
8	chr8:58379861:C:T	0	58379861	T	C
8	chr8:58380266:T:C	0	58380266	C	T
8	chr8:58380270:G:A	0	58380270	A	G
8	chr8:58380544:C:T	0	58380544	T	C
8	chr8:58380589:T:C	0	58380589	C	T
8	chr8:58380605:CA:C	0	58380605	C	CA
8	chr8:58381564:A:G	0	58381564	G	A
8	chr8:58381782:T:C	0	58381782	C	T
8	chr8:58382188:C:T	0	58382188	T	C
8	chr8:58382611:C:T	0	58382611	T	C
8	chr8:58382712:C:T	0	58382712	T	C
8	chr8:58382917:AAAT:A	0	58382917	A	AAAT
8	chr8:58384660:G:A	0	58384660	A	G
8	chr8:58385070:A:G	0	58385070	G	A
8	chr8:58385247:T:A	0	58385247	A	T
8	chr8:58385539:G:A	0	58385539	A	G
8	chr8:58386041:T:C	0	58386041	C	T
8	chr8:58386231:T:A	0	58386231	A	T
8	chr8:58386371:C:T	0	58386371	T	C
8	chr8:58386423:A:G	0	58386423	G	A
8	chr8:58386506:A:G	0	58386506	G	A
8	chr8:58387200:G:A	0	58387200	A	G
8	chr8:58387726:A:T	0	58387726	T	A
8	chr8:58388680:C:T	0	58388680	T	C
8	chr8:58388681:A:G	0	58388681	G	A
8	chr8:58388710:G:A	0	58388710	A	G
8	chr8:58388935:T:G	0	58388935	G	T
8	chr8:58389957:T:TG	0	58389957	TG	T
8	chr8:58389964:C:A	0	58389964	A	C
8	chr8:58390600:A:C	0	58390600	C	A
8	chr8:58390667:T:C	0	58390667	C	T
8	chr8:58391905:A:G	0	58391905	G	A
8	chr8:58392045:T:C	0	58392045	C	T
8	chr8:58392640:T:C	0	58392640	C	T
8	chr8:58392649:C:T	0	58392649	T	C
8	chr8:58392731:C:T	0	58392731	T	C
8	chr8:58393274:C:T	0	58393274	T	C
8	chr8:58393415:G:T	0	58393415	T	G
8	chr8:58393536:A:G	0	58393536	G	A
8	chr8:58394208:T:C	0	58394208	C	T
8	chr8:58394273:TA:T	0	58394273	T	TA
8	chr8:58394716:G:A	0	58394716	A	G
8	chr8:58394779:A:G	0	58394779	G	A
8	chr8:58395152:G:A	0	58395152	A	G
8	chr8:58395761:C:T	0	58395761	T	C
8	chr8:58395949:G:A	0	58395949	A	G
8	chr8:58396104:G:T	0	58396104	T	G
8	chr8:58397827:G:T	0	58397827	T	G
8	chr8:58397865:A:G	0	58397865	G	A
8	chr8:58398773:C:T	0	58398773	T	C
8	chr8:58400599:A:G	0	58400599	G	A
8	chr8:58400640:T:C	0	58400640	C	T
8	chr8:58401266:C:T	0	58401266	T	C
8	chr8:58401334:G:T	0	58401334	T	G
8	chr8:58402010:A:C	0	58402010	C	A
8	chr8:58402016:G:T	0	58402016	T	G
8	chr8:58403136:G:A	0	58403136	A	G
8	chr8:58403815:CA:C	0	58403815	C	CA
8	chr8:58403819:T:C	0	58403819	C	T
8	chr8:58404972:T:C	0	58404972	C	T
8	chr8:58405255:C:T	0	58405255	T	C
8	chr8:58405493:A:T	0	58405493	T	A
8	chr8:58405584:A:G	0	58405584	G	A
8	chr8:58405889:C:T	0	58405889	T	C
8	chr8:58405998:G:A	0	58405998	A	G
8	chr8:58406006:G:T	0	58406006	T	G
8	chr8:58407265:G:A	0	58407265	A	G
8	chr8:58407520:T:G	0	58407520	G	T
8	chr8:58407830:A:G	0	58407830	G	A
8	chr8:58408456:C:T	0	58408456	T	C
8	chr8:58409725:A:G	0	58409725	G	A
8	chr8:58409883:C:T	0	58409883	T	C
8	chr8:58411252:A:G	0	58411252	G	A
8	chr8:58411844:A:G	0	58411844	G	A
8	chr8:58411926:G:A	0	58411926	A	G
8	chr8:58412173:A:G	0	58412173	G	A
8	chr8:58412812:G:A	0	58412812	A	G
8	chr8:58413036:C:G	0	58413036	G	C
8	chr8:58413108:G:A	0	58413108	A	G
8	chr8:58413167:T:C	0	58413167	C	T
8	chr8:58414070:G:A	0	58414070	A	G
8	chr8:58414276:T:C	0	58414276	C	T
8	chr8:58415171:T:C	0	58415171	C	T
8	chr8:58416054:T:G	0	58416054	G	T
8	chr8:58416503:T:C	0	58416503	C	T
8	chr8:58416879:A:G	0	58416879	G	A
8	chr8:58417278:A:G	0	58417278	G	A
8	chr8:58417734:A:G	0	58417734	G	A
8	chr8:58417764:A:G	0	58417764	G	A
8	chr8:58418657:T:C	0	58418657	C	T
8	chr8:58418723:T:G	0	58418723	G	T
8	chr8:58419034:A:G	0	58419034	G	A
8	chr8:58419430:C:G	0	58419430	G	C
8	chr8:58420135:G:A	0	58420135	A	G
8	chr8:58420837:A:G	0	58420837	G	A
8	chr8:58420978:C:T	0	58420978	T	C
8	chr8:58423210:C:G	0	58423210	G	C
8	chr8:58423447:T:G	0	58423447	G	T
8	chr8:58423687:G:A	0	58423687	A	G
8	chr8:58423997:C:T	0	58423997	T	C
8	chr8:58424929:CTCTCTGTTGATGTCAG:C	0	58424929	C	CTCTCTGTTGATGTCAG
8	chr8:58426104:A:C	0	58426104	C	A
8	chr8:58426297:G:C	0	58426297	C	G
8	chr8:58426627:A:G	0	58426627	G	A
8	chr8:58426720:T:C	0	58426720	C	T
8	chr8:58427355:C:T	0	58427355	T	C
8	chr8:58427366:A:G	0	58427366	G	A
8	chr8:58427544:A:C	0	58427544	C	A
8	chr8:58429314:A:T	0	58429314	T	A
8	chr8:58429796:C:T	0	58429796	T	C
8	chr8:58430226:G:T	0	58430226	T	G
8	chr8:58430723:T:C	0	58430723	C	T
8	chr8:58432468:C:T	0	58432468	T	C
8	chr8:58433146:G:C	0	58433146	C	G
8	chr8:58433386:G:A	0	58433386	A	G
8	chr8:58433500:C:T	0	58433500	T	C
8	chr8:58434625:A:G	0	58434625	G	A
8	chr8:58436126:TC:T	0	58436126	T	TC
8	chr8:58436494:T:C	0	58436494	C	T
8	chr8:58437201:A:C	0	58437201	C	A
8	chr8:58438345:C:G	0	58438345	G	C
8	chr8:58438468:A:G	0	58438468	G	A
8	chr8:58440339:T:C	0	58440339	C	T
8	chr8:58440975:C:T	0	58440975	T	C
8	chr8:58442117:C:T	0	58442117	T	C
8	chr8:58442494:A:G	0	58442494	G	A
8	chr8:58445478:T:C	0	58445478	C	T
8	chr8:58446255:GTATT:G	0	58446255	G	GTATT
8	chr8:58448108:G:T	0	58448108	T	G
8	chr8:58448581:TCAA:T	0	58448581	T	TCAA
8	chr8:58450065:T:C	0	58450065	C	T
8	chr8:58451048:C:T	0	58451048	T	C
8	chr8:58453655:C:T	0	58453655	T	C
8	chr8:58454771:C:T	0	58454771	T	C
8	chr8:58457600:T:C	0	58457600	C	T
8	chr8:58457761:G:A	0	58457761	A	G
8	chr8:58458021:T:A	0	58458021	A	T
8	chr8:58458901:T:C	0	58458901	C	T
8	chr8:58459166:T:C	0	58459166	C	T
8	chr8:58460312:G:A	0	58460312	A	G
8	chr8:58462572:T:A	0	58462572	A	T
8	chr8:58462928:A:G	0	58462928	G	A
8	chr8:58463653:G:A	0	58463653	A	G
8	chr8:58464003:T:A	0	58464003	A	T
8	chr8:58464798:G:A	0	58464798	A	G
8	chr8:58465883:T:A	0	58465883	A	T
8	chr8:58467700:A:G	0	58467700	G	A
8	chr8:58468116:C:T	0	58468116	T	C
8	chr8:58468164:T:C	0	58468164	C	T
8	chr8:58468604:T:C	0	58468604	C	T
8	chr8:58469533:G:T	0	58469533	T	G
8	chr8:58469646:C:A	0	58469646	A	C
8	chr8:58469752:A:G	0	58469752	G	A
8	chr8:58470156:A:G	0	58470156	G	A
8	chr8:58471622:C:T	0	58471622	T	C
8	chr8:58472112:A:G	0	58472112	G	A
8	chr8:58472116:G:A	0	58472116	A	G
8	chr8:58472605:T:C	0	58472605	C	T
8	chr8:58473985:T:A	0	58473985	A	T
8	chr8:58474778:T:C	0	58474778	C	T
8	chr8:58474798:G:A	0	58474798	A	G
8	chr8:58474936:A:T	0	58474936	T	A
8	chr8:58475111:C:T	0	58475111	T	C
8	chr8:58475296:A:G	0	58475296	G	A
8	chr8:58475972:C:T	0	58475972	T	C
8	chr8:58476006:T:C	0	58476006	C	T
8	chr8:58476619:C:T	0	58476619	T	C
8	chr8:58477287:T:C	0	58477287	C	T
8	chr8:58477981:G:A	0	58477981	A	G
8	chr8:58478278:A:G	0	58478278	G	A
8	chr8:58478696:A:G	0	58478696	G	A
8	chr8:58479765:G:A	0	58479765	A	G
8	chr8:58480178:C:T	0	58480178	T	C
8	chr8:58480815:G:A	0	58480815	A	G
8	chr8:58480910:T:C	0	58480910	C	T
8	chr8:58481349:T:C	0	58481349	C	T
8	chr8:58482410:G:T	0	58482410	T	G
8	chr8:58483421:CA:C	0	58483421	C	CA
8	chr8:58484304:AATG:A	0	58484304	A	AATG
8	chr8:58485717:C:T	0	58485717	T	C
8	chr8:58485873:A:G	0	58485873	G	A
8	chr8:58485902:G:A	0	58485902	A	G
8	chr8:58486269:G:A	0	58486269	A	G
8	chr8:58487766:C:T	0	58487766	T	C
8	chr8:58487781:C:T	0	58487781	T	C
8	chr8:58491017:C:T	0	58491017	T	C
8	chr8:58492900:G:A	0	58492900	A	G
8	chr8:58493381:C:T	0	58493381	T	C
8	chr8:58493664:A:G	0	58493664	G	A
8	chr8:58493775:A:G	0	58493775	G	A
8	chr8:58493869:G:A	0	58493869	A	G
8	chr8:58493931:C:T	0	58493931	T	C
8	chr8:58493957:G:A	0	58493957	A	G
8	chr8:58495046:A:C	0	58495046	C	A
8	chr8:58497459:T:C	0	58497459	C	T
8	chr8:58497880:C:T	0	58497880	T	C
8	chr8:58498073:C:T	0	58498073	T	C
8	chr8:58498483:G:A	0	58498483	A	G
8	chr8:58499507:T:G	0	58499507	G	T
8	chr8:58500365:G:T	0	58500365	T	G
8	chr8:58500631:A:G	0	58500631	G	A
8	chr8:58501842:C:T	0	58501842	T	C
8	chr8:58505103:A:T	0	58505103	T	A
8	chr8:58505783:T:G	0	58505783	G	T
8	chr8:58506292:T:C	0	58506292	C	T
8	chr8:58506952:C:A	0	58506952	A	C
8	chr8:58507859:G:A	0	58507859	A	G
8	chr8:58507880:C:T	0	58507880	T	C
8	chr8:58507952:C:A	0	58507952	A	C
8	chr8:58508253:T:A	0	58508253	A	T
8	chr8:58510318:G:A	0	58510318	A	G
8	chr8:58510693:G:A	0	58510693	A	G
8	chr8:58511909:C:T	0	58511909	T	C
8	chr8:58512119:G:A	0	58512119	A	G
8	chr8:58513517:C:T	0	58513517	T	C
8	chr8:58514206:G:A	0	58514206	A	G
8	chr8:58516953:A:G	0	58516953	G	A
8	chr8:58518544:T:G	0	58518544	G	T
8	chr8:58518727:T:C	0	58518727	C	T
8	chr8:58518899:A:G	0	58518899	G	A
8	chr8:58519538:G:T	0	58519538	T	G
8	chr8:58519780:G:A	0	58519780	A	G
8	chr8:58519918:G:A	0	58519918	A	G
8	chr8:58521153:A:G	0	58521153	G	A
8	chr8:58521491:A:G	0	58521491	G	A
8	chr8:58521671:G:A	0	58521671	A	G
8	chr8:58522203:C:A	0	58522203	A	C
8	chr8:58522596:A:G	0	58522596	G	A
8	chr8:58523084:G:A	0	58523084	A	G
8	chr8:58523662:C:G	0	58523662	G	C
8	chr8:58524096:C:T	0	58524096	T	C
8	chr8:58525293:G:A	0	58525293	A	G
8	chr8:58525296:G:A	0	58525296	A	G
8	chr8:58525673:G:A	0	58525673	A	G
8	chr8:58525702:A:T	0	58525702	T	A
8	chr8:58525976:A:T	0	58525976	T	A
8	chr8:58526237:C:T	0	58526237	T	C
8	chr8:58526678:T:C	0	58526678	C	T
8	chr8:58527218:T:A	0	58527218	A	T
8	chr8:58527230:G:A	0	58527230	A	G
8	chr8:58527266:C:G	0	58527266	G	C
8	chr8:58528265:A:G	0	58528265	G	A
8	chr8:58528686:A:G	0	58528686	G	A
8	chr8:58530856:G:T	0	58530856	T	G
8	chr8:58531554:A:T	0	58531554	T	A
8	chr8:58531734:C:T	0	58531734	T	C
8	chr8:58531822:G:A	0	58531822	A	G
8	chr8:58532351:C:T	0	58532351	T	C
8	chr8:58533895:C:T	0	58533895	T	C
8	chr8:58535019:T:G	0	58535019	G	T
8	chr8:58535541:C:G	0	58535541	G	C
8	chr8:58535658:A:C	0	58535658	C	A
8	chr8:58536041:C:T	0	58536041	T	C
8	chr8:58536068:A:G	0	58536068	G	A
8	chr8:58536237:G:A	0	58536237	A	G
8	chr8:58537512:T:C	0	58537512	C	T
8	chr8:58537720:T:C	0	58537720	C	T
8	chr8:58538614:A:G	0	58538614	G	A
8	chr8:58541849:A:T	0	58541849	T	A
8	chr8:58542106:A:G	0	58542106	G	A
8	chr8:58542629:A:G	0	58542629	G	A
8	chr8:58542776:T:C	0	58542776	C	T
8	chr8:58543455:A:T	0	58543455	T	A
8	chr8:58544048:C:T	0	58544048	T	C
8	chr8:58544616:T:C	0	58544616	C	T
8	chr8:58546068:A:G	0	58546068	G	A
8	chr8:58547499:T:C	0	58547499	C	T
8	chr8:58548419:C:T	0	58548419	T	C
8	chr8:58549724:C:T	0	58549724	T	C
8	chr8:58550819:C:G	0	58550819	G	C
8	chr8:58551060:T:C	0	58551060	C	T
8	chr8:58551503:T:TG	0	58551503	TG	T
8	chr8:58552076:T:C	0	58552076	C	T
8	chr8:58552133:C:T	0	58552133	T	C
8	chr8:58553731:C:T	0	58553731	T	C
8	chr8:58555738:T:C	0	58555738	C	T
8	chr8:58556092:A:T	0	58556092	T	A
8	chr8:58556282:A:G	0	58556282	G	A
8	chr8:58556283:A:G	0	58556283	G	A
8	chr8:58556577:G:A	0	58556577	A	G
8	chr8:58556716:G:T	0	58556716	T	G
8	chr8:58556870:AATAC:A	0	58556870	A	AATAC
8	chr8:58556951:TATA:T	0	58556951	T	TATA
8	chr8:58558628:C:T	0	58558628	T	C
8	chr8:58558773:T:C	0	58558773	C	T
8	chr8:58559079:A:T	0	58559079	T	A
8	chr8:58560023:A:G	0	58560023	G	A
8	chr8:58561379:A:G	0	58561379	G	A
8	chr8:58561531:C:A	0	58561531	A	C
8	chr8:58561980:A:G	0	58561980	G	A
8	chr8:58562554:C:CTTGA	0	58562554	CTTGA	C
8	chr8:58562855:T:A	0	58562855	A	T
8	chr8:58562956:G:A	0	58562956	A	G
8	chr8:58564248:A:G	0	58564248	G	A
8	chr8:58565102:C:T	0	58565102	T	C
8	chr8:58565387:G:T	0	58565387	T	G
8	chr8:58565864:T:G	0	58565864	G	T
8	chr8:58565886:C:T	0	58565886	T	C
8	chr8:58566421:G:T	0	58566421	T	G
8	chr8:58566696:T:A	0	58566696	A	T
8	chr8:58567208:G:A	0	58567208	A	G
8	chr8:58567227:C:A	0	58567227	A	C
8	chr8:58567870:A:G	0	58567870	G	A
8	chr8:58568733:T:C	0	58568733	C	T
8	chr8:58569104:C:T	0	58569104	T	C
8	chr8:58569482:C:G	0	58569482	G	C
8	chr8:58570104:TA:T	0	58570104	T	TA
8	chr8:58570562:T:C	0	58570562	C	T
8	chr8:58570747:T:C	0	58570747	C	T
8	chr8:58571328:G:T	0	58571328	T	G
8	chr8:58571387:C:T	0	58571387	T	C
8	chr8:58571506:G:A	0	58571506	A	G
8	chr8:58572340:T:A	0	58572340	A	T
8	chr8:58573085:G:A	0	58573085	A	G
8	chr8:58573137:G:C	0	58573137	C	G
8	chr8:58573961:C:T	0	58573961	T	C
8	chr8:58574300:A:T	0	58574300	T	A
8	chr8:58574962:A:G	0	58574962	G	A
8	chr8:58575097:C:G	0	58575097	G	C
8	chr8:58575143:T:C	0	58575143	C	T
8	chr8:58576906:G:A	0	58576906	A	G
8	chr8:58576983:C:T	0	58576983	T	C
8	chr8:58576990:A:G	0	58576990	G	A
8	chr8:58577336:TG:T	0	58577336	T	TG
8	chr8:58577537:A:T	0	58577537	T	A
8	chr8:58577682:C:G	0	58577682	G	C
8	chr8:58579239:GC:G	0	58579239	G	GC
8	chr8:58579472:G:A	0	58579472	A	G
8	chr8:58580172:A:T	0	58580172	T	A
8	chr8:58580347:A:G	0	58580347	G	A
8	chr8:58580794:C:T	0	58580794	T	C
8	chr8:58581530:G:T	0	58581530	T	G
8	chr8:58582153:T:A	0	58582153	A	T
8	chr8:58583493:G:A	0	58583493	A	G
8	chr8:58583857:C:T	0	58583857	T	C
8	chr8:58583931:A:G	0	58583931	G	A
8	chr8:58584375:C:T	0	58584375	T	C
8	chr8:58584812:G:A	0	58584812	A	G
8	chr8:58585631:G:A	0	58585631	A	G
8	chr8:58586055:A:G	0	58586055	G	A
8	chr8:58586126:T:G	0	58586126	G	T
8	chr8:58586678:G:A	0	58586678	A	G
8	chr8:58588367:A:T	0	58588367	T	A
8	chr8:58588578:A:C	0	58588578	C	A
8	chr8:58588588:A:G	0	58588588	G	A
8	chr8:58588724:C:A	0	58588724	A	C
8	chr8:58589304:G:A	0	58589304	A	G
8	chr8:58590657:C:A	0	58590657	A	C
8	chr8:58591248:G:A	0	58591248	A	G
8	chr8:58591893:C:T	0	58591893	T	C
8	chr8:58592819:G:A	0	58592819	A	G
8	chr8:58593123:T:C	0	58593123	C	T
8	chr8:58593570:A:G	0	58593570	G	A
8	chr8:58593628:G:A	0	58593628	A	G
8	chr8:58593675:A:G	0	58593675	G	A
8	chr8:58594566:G:A	0	58594566	A	G
8	chr8:58595391:A:C	0	58595391	C	A
8	chr8:58595517:A:G	0	58595517	G	A
8	chr8:58595575:T:C	0	58595575	C	T
8	chr8:58595685:CT:C	0	58595685	C	CT
8	chr8:58596021:C:T	0	58596021	T	C
8	chr8:58596288:T:C	0	58596288	C	T
8	chr8:58596428:T:C	0	58596428	C	T
8	chr8:58597156:T:C	0	58597156	C	T
8	chr8:58598309:T:C	0	58598309	C	T
8	chr8:58598687:A:G	0	58598687	G	A
8	chr8:58598824:A:G	0	58598824	G	A
8	chr8:58598987:C:T	0	58598987	T	C
8	chr8:58599775:G:A	0	58599775	A	G
8	chr8:58600396:G:A	0	58600396	A	G
8	chr8:58600452:A:G	0	58600452	G	A
8	chr8:58601976:G:A	0	58601976	A	G
8	chr8:58602214:A:G	0	58602214	G	A
8	chr8:58602515:C:T	0	58602515	T	C
8	chr8:58602804:G:C	0	58602804	C	G
8	chr8:58603197:G:A	0	58603197	A	G
8	chr8:58603470:C:T	0	58603470	T	C
8	chr8:58603597:C:A	0	58603597	A	C
8	chr8:58603725:C:CTG	0	58603725	CTG	C
8	chr8:58603922:G:A	0	58603922	A	G
8	chr8:58604379:C:A	0	58604379	A	C
8	chr8:58605399:A:G	0	58605399	G	A
8	chr8:58605629:C:G	0	58605629	G	C
8	chr8:58606052:A:AAAATAATAAAAT	0	58606052	AAAATAATAAAAT	A
8	chr8:58606769:T:A	0	58606769	A	T
8	chr8:58606917:T:C	0	58606917	C	T
8	chr8:58606960:A:G	0	58606960	G	A
8	chr8:58607078:A:G	0	58607078	G	A
8	chr8:58607161:A:G	0	58607161	G	A
8	chr8:58607232:G:A	0	58607232	A	G
8	chr8:58607751:A:C	0	58607751	C	A
8	chr8:58608152:G:A	0	58608152	A	G
8	chr8:58609412:C:G	0	58609412	G	C
8	chr8:58609475:C:T	0	58609475	T	C
8	chr8:58609976:G:A	0	58609976	A	G
8	chr8:58610347:A:G	0	58610347	G	A
8	chr8:58610673:C:A	0	58610673	A	C
8	chr8:58610835:T:C	0	58610835	C	T
8	chr8:58610885:T:C	0	58610885	C	T
8	chr8:58611772:G:A	0	58611772	A	G
8	chr8:58611978:T:C	0	58611978	C	T
8	chr8:58612325:G:T	0	58612325	T	G
8	chr8:58612326:A:T	0	58612326	T	A
8	chr8:58613180:T:A	0	58613180	A	T
8	chr8:58614140:C:T	0	58614140	T	C
8	chr8:58614479:C:T	0	58614479	T	C
8	chr8:58615150:G:A	0	58615150	A	G
8	chr8:58615753:C:G	0	58615753	G	C
8	chr8:58616876:G:A	0	58616876	A	G
8	chr8:58616988:T:C	0	58616988	C	T
8	chr8:58617087:T:C	0	58617087	C	T
8	chr8:58617494:A:G	0	58617494	G	A
8	chr8:58618570:T:C	0	58618570	C	T
8	chr8:58618624:C:G	0	58618624	G	C
8	chr8:58618815:C:T	0	58618815	T	C
8	chr8:58619986:G:A	0	58619986	A	G
8	chr8:58620148:G:T	0	58620148	T	G
8	chr8:58621783:T:C	0	58621783	C	T
8	chr8:58621978:T:G	0	58621978	G	T
8	chr8:58623063:G:C	0	58623063	C	G
8	chr8:58623300:ATT:A	0	58623300	A	ATT
8	chr8:58625386:G:T	0	58625386	T	G
8	chr8:58625691:T:C	0	58625691	C	T
8	chr8:58625813:A:G	0	58625813	G	A
8	chr8:58626161:C:T	0	58626161	T	C
8	chr8:58626256:C:T	0	58626256	T	C
8	chr8:58626583:T:C	0	58626583	C	T
8	chr8:58627555:T:C	0	58627555	C	T
8	chr8:58628020:G:A	0	58628020	A	G
8	chr8:58628827:A:G	0	58628827	G	A
8	chr8:58629457:A:G	0	58629457	G	A
8	chr8:58630098:G:A	0	58630098	A	G
8	chr8:58630173:G:A	0	58630173	A	G
8	chr8:58631628:A:C	0	58631628	C	A
8	chr8:58631693:A:T	0	58631693	T	A
8	chr8:58631854:G:A	0	58631854	A	G
8	chr8:58632503:A:T	0	58632503	T	A
8	chr8:58632795:A:G	0	58632795	G	A
8	chr8:58633019:C:T	0	58633019	T	C
8	chr8:58634011:T:C	0	58634011	C	T
8	chr8:58635245:C:A	0	58635245	A	C
8	chr8:58635551:G:A	0	58635551	A	G
8	chr8:58635709:A:G	0	58635709	G	A
8	chr8:58635875:G:A	0	58635875	A	G
8	chr8:58635973:C:T	0	58635973	T	C
8	chr8:58636433:G:C	0	58636433	C	G
8	chr8:58636784:C:G	0	58636784	G	C
8	chr8:58637233:C:T	0	58637233	T	C
8	chr8:58638012:T:C	0	58638012	C	T
8	chr8:58638508:G:A	0	58638508	A	G
8	chr8:58638575:C:T	0	58638575	T	C
8	chr8:58639278:C:T	0	58639278	T	C
8	chr8:58639722:T:G	0	58639722	G	T
8	chr8:58640868:G:T	0	58640868	T	G
8	chr8:58641665:G:C	0	58641665	C	G
8	chr8:58642147:A:G	0	58642147	G	A
8	chr8:58643097:C:T	0	58643097	T	C
8	chr8:58643597:G:A	0	58643597	A	G
8	chr8:58644655:A:C	0	58644655	C	A
8	chr8:58644703:T:C	0	58644703	C	T
8	chr8:58645910:G:A	0	58645910	A	G
8	chr8:58645972:T:C	0	58645972	C	T
8	chr8:58646035:C:G	0	58646035	G	C
8	chr8:58647440:G:C	0	58647440	C	G
8	chr8:58647542:G:C	0	58647542	C	G
8	chr8:58649186:G:T	0	58649186	T	G
8	chr8:58649528:G:A	0	58649528	A	G
8	chr8:58650097:A:C	0	58650097	C	A
8	chr8:58652514:G:A	0	58652514	A	G
8	chr8:58653461:AC:A	0	58653461	A	AC
8	chr8:58655088:C:A	0	58655088	A	C
8	chr8:58655616:T:C	0	58655616	C	T
8	chr8:58655895:A:C	0	58655895	C	A
8	chr8:58656023:TTG:T	0	58656023	T	TTG
8	chr8:58657915:A:G	0	58657915	G	A
8	chr8:58658060:C:T	0	58658060	T	C
8	chr8:58658728:C:T	0	58658728	T	C
8	chr8:58658989:G:T	0	58658989	T	G
8	chr8:58659297:A:C	0	58659297	C	A
8	chr8:58659942:C:T	0	58659942	T	C
8	chr8:58661451:T:A	0	58661451	A	T
8	chr8:58661736:A:G	0	58661736	G	A
8	chr8:58662567:C:G	0	58662567	G	C
8	chr8:58662864:AAAC:A	0	58662864	A	AAAC
8	chr8:58662873:C:T	0	58662873	T	C
8	chr8:58662968:A:G	0	58662968	G	A
8	chr8:58663049:G:A	0	58663049	A	G
8	chr8:58663316:A:T	0	58663316	T	A
8	chr8:58663413:A:G	0	58663413	G	A
8	chr8:58666357:G:A	0	58666357	A	G
8	chr8:58667795:A:G	0	58667795	G	A
8	chr8:58673909:C:T	0	58673909	T	C
8	chr8:58674667:A:T	0	58674667	T	A
8	chr8:58676042:T:C	0	58676042	C	T
8	chr8:58677925:C:A	0	58677925	A	C
8	chr8:58682822:A:T	0	58682822	T	A
8	chr8:58682852:C:T	0	58682852	T	C
8	chr8:58683628:CTAGAGGTCACACATGTACT:C	0	58683628	C	CTAGAGGTCACACATGTACT
8	chr8:58683659:G:A	0	58683659	A	G
8	chr8:58683974:T:C	0	58683974	C	T
8	chr8:58684440:C:A	0	58684440	A	C
8	chr8:58685105:C:T	0	58685105	T	C
8	chr8:58688002:G:A	0	58688002	A	G
8	chr8:58688194:T:G	0	58688194	G	T
8	chr8:58688336:T:C	0	58688336	C	T
8	chr8:58688522:T:C	0	58688522	C	T
8	chr8:58688998:G:A	0	58688998	A	G
8	chr8:58689602:C:T	0	58689602	T	C
8	chr8:58689772:G:C	0	58689772	C	G
8	chr8:58690243:T:G	0	58690243	G	T
8	chr8:58691021:T:C	0	58691021	C	T
8	chr8:58691171:G:A	0	58691171	A	G
8	chr8:58691646:C:T	0	58691646	T	C
8	chr8:58692694:C:T	0	58692694	T	C
8	chr8:58692708:C:A	0	58692708	A	C
8	chr8:58692913:G:T	0	58692913	T	G
8	chr8:58693032:G:A	0	58693032	A	G
8	chr8:58693155:G:A	0	58693155	A	G
8	chr8:58693263:G:A	0	58693263	A	G
8	chr8:58693266:T:C	0	58693266	C	T
8	chr8:58693541:G:GA	0	58693541	GA	G
8	chr8:58694189:A:G	0	58694189	G	A
8	chr8:58694213:A:G	0	58694213	G	A
8	chr8:58694403:G:A	0	58694403	A	G
8	chr8:58694784:A:G	0	58694784	G	A
8	chr8:58694828:T:C	0	58694828	C	T
8	chr8:58695189:G:A	0	58695189	A	G
8	chr8:58695349:A:G	0	58695349	G	A
8	chr8:58695357:G:A	0	58695357	A	G
8	chr8:58695400:T:C	0	58695400	C	T
8	chr8:58695709:A:G	0	58695709	G	A
8	chr8:58695810:C:T	0	58695810	T	C
8	chr8:58696238:C:A	0	58696238	A	C
8	chr8:58696450:A:G	0	58696450	G	A
8	chr8:58696668:A:G	0	58696668	G	A
8	chr8:58696856:T:C	0	58696856	C	T
8	chr8:58696977:T:C	0	58696977	C	T
8	chr8:58697047:T:C	0	58697047	C	T
8	chr8:58697266:T:C	0	58697266	C	T
8	chr8:58697395:G:A	0	58697395	A	G
8	chr8:58697396:T:C	0	58697396	C	T
8	chr8:58697523:T:C	0	58697523	C	T
8	chr8:58697786:T:C	0	58697786	C	T
8	chr8:58698139:A:G	0	58698139	G	A
8	chr8:58698225:T:G	0	58698225	G	T
8	chr8:58698856:T:C	0	58698856	C	T
8	chr8:58699194:C:T	0	58699194	T	C
8	chr8:58700238:G:T	0	58700238	T	G
8	chr8:58700245:T:A	0	58700245	A	T
8	chr8:58700433:G:T	0	58700433	T	G
8	chr8:58700489:C:T	0	58700489	T	C
8	chr8:58700505:G:A	0	58700505	A	G
8	chr8:58700668:T:C	0	58700668	C	T
8	chr8:58701437:G:A	0	58701437	A	G
8	chr8:58701717:A:T	0	58701717	T	A
8	chr8:58701957:C:T	0	58701957	T	C
8	chr8:58702440:A:G	0	58702440	G	A
8	chr8:58702635:G:A	0	58702635	A	G
8	chr8:58703164:C:A	0	58703164	A	C
8	chr8:58703602:G:A	0	58703602	A	G
8	chr8:58703792:A:G	0	58703792	G	A
8	chr8:58703903:G:T	0	58703903	T	G
8	chr8:58704725:T:A	0	58704725	A	T
8	chr8:58705159:G:A	0	58705159	A	G
8	chr8:58705673:G:T	0	58705673	T	G
8	chr8:58706121:C:T	0	58706121	T	C
8	chr8:58706130:C:T	0	58706130	T	C
8	chr8:58706132:A:G	0	58706132	G	A
8	chr8:58706817:T:A	0	58706817	A	T
8	chr8:58706829:C:A	0	58706829	A	C
8	chr8:58707250:G:A	0	58707250	A	G
8	chr8:58707521:G:A	0	58707521	A	G
8	chr8:58707721:A:T	0	58707721	T	A
8	chr8:58707975:T:C	0	58707975	C	T
8	chr8:58708519:T:A	0	58708519	A	T
8	chr8:58708875:A:T	0	58708875	T	A
8	chr8:58710496:G:C	0	58710496	C	G
8	chr8:58710574:A:G	0	58710574	G	A
8	chr8:58710630:G:A	0	58710630	A	G
8	chr8:58711083:A:T	0	58711083	T	A
8	chr8:58711133:C:T	0	58711133	T	C
8	chr8:58711426:T:C	0	58711426	C	T
8	chr8:58714111:A:G	0	58714111	G	A
8	chr8:58716403:G:A	0	58716403	A	G
8	chr8:58716840:A:G	0	58716840	G	A
8	chr8:58717607:A:G	0	58717607	G	A
8	chr8:58717668:C:A	0	58717668	A	C
8	chr8:58718454:G:A	0	58718454	A	G
8	chr8:58718840:G:A	0	58718840	A	G
8	chr8:58719488:A:C	0	58719488	C	A
8	chr8:58719682:C:G	0	58719682	G	C
8	chr8:58720911:T:C	0	58720911	C	T
8	chr8:58723139:A:G	0	58723139	G	A
8	chr8:58723347:T:A	0	58723347	A	T
8	chr8:58723599:C:T	0	58723599	T	C
8	chr8:58723850:G:C	0	58723850	C	G
8	chr8:58724324:A:G	0	58724324	G	A
8	chr8:58725501:T:A	0	58725501	A	T
8	chr8:58725966:C:T	0	58725966	T	C
8	chr8:58726409:G:A	0	58726409	A	G
8	chr8:58726420:C:T	0	58726420	T	C
8	chr8:58727496:C:A	0	58727496	A	C
8	chr8:58729073:C:T	0	58729073	T	C
8	chr8:58729127:A:G	0	58729127	G	A
8	chr8:58729129:A:C	0	58729129	C	A
8	chr8:58730560:A:G	0	58730560	G	A
8	chr8:58730853:T:A	0	58730853	A	T
8	chr8:58731543:T:C	0	58731543	C	T
8	chr8:58731785:C:A	0	58731785	A	C
8	chr8:58731798:A:G	0	58731798	G	A
8	chr8:58731813:C:T	0	58731813	T	C
8	chr8:58731875:G:A	0	58731875	A	G
8	chr8:58731941:C:T	0	58731941	T	C
8	chr8:58732715:G:A	0	58732715	A	G
8	chr8:58733659:G:A	0	58733659	A	G
8	chr8:58733873:A:G	0	58733873	G	A
8	chr8:58733958:C:T	0	58733958	T	C
8	chr8:58734460:G:A	0	58734460	A	G
8	chr8:58734600:C:T	0	58734600	T	C
8	chr8:58734647:C:A	0	58734647	A	C
8	chr8:58736513:T:C	0	58736513	C	T
8	chr8:58736641:C:T	0	58736641	T	C
8	chr8:58736850:G:A	0	58736850	A	G
8	chr8:58736879:G:A	0	58736879	A	G
8	chr8:58737688:C:T	0	58737688	T	C
8	chr8:58738435:C:T	0	58738435	T	C
8	chr8:58740582:G:A	0	58740582	A	G
8	chr8:58742269:G:A	0	58742269	A	G
8	chr8:58744032:G:A	0	58744032	A	G
8	chr8:58745377:A:G	0	58745377	G	A
8	chr8:58745395:C:A	0	58745395	A	C
8	chr8:58746548:T:TGCA	0	58746548	TGCA	T
8	chr8:58746565:T:C	0	58746565	C	T
8	chr8:58746568:T:C	0	58746568	C	T
8	chr8:58747059:C:A	0	58747059	A	C
8	chr8:58747183:T:C	0	58747183	C	T
8	chr8:58747717:G:A	0	58747717	A	G
8	chr8:58747762:T:A	0	58747762	A	T
8	chr8:58748343:C:T	0	58748343	T	C
8	chr8:58748354:T:C	0	58748354	C	T
8	chr8:58748529:T:C	0	58748529	C	T
8	chr8:58748628:A:G	0	58748628	G	A
8	chr8:58749029:C:T	0	58749029	T	C
8	chr8:58749084:G:A	0	58749084	A	G
8	chr8:58749127:C:T	0	58749127	T	C
8	chr8:58749248:T:C	0	58749248	C	T
8	chr8:58749502:A:C	0	58749502	C	A
8	chr8:58750024:G:A	0	58750024	A	G
8	chr8:58750459:C:T	0	58750459	T	C
8	chr8:58750496:T:A	0	58750496	A	T
8	chr8:58750730:C:A	0	58750730	A	C
8	chr8:58750735:T:C	0	58750735	C	T
8	chr8:58750736:G:A	0	58750736	A	G
8	chr8:58750803:T:C	0	58750803	C	T
8	chr8:58751185:A:G	0	58751185	G	A
8	chr8:58751461:C:T	0	58751461	T	C
8	chr8:58751899:A:C	0	58751899	C	A
8	chr8:58752529:C:T	0	58752529	T	C
8	chr8:58752963:A:G	0	58752963	G	A
8	chr8:58753030:A:G	0	58753030	G	A
8	chr8:58753508:T:C	0	58753508	C	T
8	chr8:58754395:A:T	0	58754395	T	A
8	chr8:58754854:A:G	0	58754854	G	A
8	chr8:58755587:T:C	0	58755587	C	T
8	chr8:58755598:T:C	0	58755598	C	T
8	chr8:58756074:G:A	0	58756074	A	G
8	chr8:58756220:T:C	0	58756220	C	T
8	chr8:58756221:A:G	0	58756221	G	A
8	chr8:58756566:T:C	0	58756566	C	T
8	chr8:58757498:G:C	0	58757498	C	G
8	chr8:58758272:T:C	0	58758272	C	T
8	chr8:58758572:TG:T	0	58758572	T	TG
8	chr8:58759722:G:GC	0	58759722	GC	G
8	chr8:58760566:T:G	0	58760566	G	T
8	chr8:58760873:T:C	0	58760873	C	T
8	chr8:58761291:A:C	0	58761291	C	A
8	chr8:58761370:G:A	0	58761370	A	G
8	chr8:58761478:T:C	0	58761478	C	T
8	chr8:58762655:T:C	0	58762655	C	T
8	chr8:58763654:C:T	0	58763654	T	C
8	chr8:58763784:A:G	0	58763784	G	A
8	chr8:58763842:G:A	0	58763842	A	G
8	chr8:58764758:A:G	0	58764758	G	A
8	chr8:58764889:A:C	0	58764889	C	A
8	chr8:58765418:T:C	0	58765418	C	T
8	chr8:58766723:C:T	0	58766723	T	C
8	chr8:58767450:A:C	0	58767450	C	A
8	chr8:58767489:T:G	0	58767489	G	T
8	chr8:58768114:C:T	0	58768114	T	C
8	chr8:58768767:T:C	0	58768767	C	T
8	chr8:58769855:G:A	0	58769855	A	G
8	chr8:58770112:A:G	0	58770112	G	A
8	chr8:58770797:G:A	0	58770797	A	G
8	chr8:58770842:T:A	0	58770842	A	T
8	chr8:58770911:C:T	0	58770911	T	C
8	chr8:58771127:A:G	0	58771127	G	A
8	chr8:58771621:A:C	0	58771621	C	A
8	chr8:58771826:C:G	0	58771826	G	C
8	chr8:58771877:C:T	0	58771877	T	C
8	chr8:58771897:T:C	0	58771897	C	T
8	chr8:58772626:C:A	0	58772626	A	C
8	chr8:58772650:G:A	0	58772650	A	G
8	chr8:58772882:C:T	0	58772882	T	C
8	chr8:58773208:T:C	0	58773208	C	T
8	chr8:58773533:T:G	0	58773533	G	T
8	chr8:58773601:G:T	0	58773601	T	G
8	chr8:58773908:A:G	0	58773908	G	A
8	chr8:58775311:C:T	0	58775311	T	C
8	chr8:58775733:C:T	0	58775733	T	C
8	chr8:58776134:G:C	0	58776134	C	G
8	chr8:58776554:A:G	0	58776554	G	A
8	chr8:58776691:A:G	0	58776691	G	A
8	chr8:58778542:A:C	0	58778542	C	A
8	chr8:58779080:C:A	0	58779080	A	C
8	chr8:58780112:C:G	0	58780112	G	C
8	chr8:58782068:A:G	0	58782068	G	A
8	chr8:58782632:G:T	0	58782632	T	G
8	chr8:58783175:G:A	0	58783175	A	G
8	chr8:58783387:A:T	0	58783387	T	A
8	chr8:58785812:C:T	0	58785812	T	C
8	chr8:58785870:T:C	0	58785870	C	T
8	chr8:58786147:T:C	0	58786147	C	T
8	chr8:58786262:C:T	0	58786262	T	C
8	chr8:58786740:A:C	0	58786740	C	A
8	chr8:58787452:G:A	0	58787452	A	G
8	chr8:58788774:T:C	0	58788774	C	T
8	chr8:58788806:C:T	0	58788806	T	C
8	chr8:58788867:C:T	0	58788867	T	C
8	chr8:58788899:C:G	0	58788899	G	C
8	chr8:58788934:A:T	0	58788934	T	A
8	chr8:58788951:G:A	0	58788951	A	G
8	chr8:58788954:T:C	0	58788954	C	T
8	chr8:58789140:C:A	0	58789140	A	C
8	chr8:58789198:G:A	0	58789198	A	G
8	chr8:58789383:A:G	0	58789383	G	A
8	chr8:58789743:A:T	0	58789743	T	A
8	chr8:58789784:G:T	0	58789784	T	G
8	chr8:58789851:G:GAGA	0	58789851	GAGA	G
8	chr8:58790114:T:C	0	58790114	C	T
8	chr8:58790115:G:T	0	58790115	T	G
8	chr8:58790218:C:T	0	58790218	T	C
8	chr8:58790357:T:G	0	58790357	G	T
8	chr8:58790433:G:A	0	58790433	A	G
8	chr8:58790492:G:A	0	58790492	A	G
8	chr8:58790669:A:G	0	58790669	G	A
8	chr8:58790731:A:T	0	58790731	T	A
8	chr8:58790734:T:A	0	58790734	A	T
8	chr8:58790908:T:A	0	58790908	A	T
8	chr8:58791001:T:C	0	58791001	C	T
8	chr8:58791059:T:C	0	58791059	C	T
8	chr8:58791356:C:T	0	58791356	T	C
8	chr8:58791390:A:G	0	58791390	G	A
8	chr8:58791450:T:C	0	58791450	C	T
8	chr8:58791749:G:A	0	58791749	A	G
8	chr8:58792014:T:G	0	58792014	G	T
8	chr8:58793054:G:A	0	58793054	A	G
8	chr8:58793176:G:C	0	58793176	C	G
8	chr8:58793521:AC:A	0	58793521	A	AC
8	chr8:58793789:A:G	0	58793789	G	A
8	chr8:58794439:T:G	0	58794439	G	T
8	chr8:58795750:C:T	0	58795750	T	C
8	chr8:58797691:A:G	0	58797691	G	A
8	chr8:58797827:T:C	0	58797827	C	T
8	chr8:58798193:G:A	0	58798193	A	G
8	chr8:58799123:G:A	0	58799123	A	G
8	chr8:58799151:T:C	0	58799151	C	T
8	chr8:58799611:T:C	0	58799611	C	T
8	chr8:58799804:T:C	0	58799804	C	T
8	chr8:58799909:C:T	0	58799909	T	C
8	chr8:58800332:T:G	0	58800332	G	T
8	chr8:58800640:A:G	0	58800640	G	A
8	chr8:58801066:T:G	0	58801066	G	T
8	chr8:58803413:C:T	0	58803413	T	C
8	chr8:58804088:A:G	0	58804088	G	A
8	chr8:58804258:G:C	0	58804258	C	G
8	chr8:58804701:C:T	0	58804701	T	C
8	chr8:58806137:C:T	0	58806137	T	C
8	chr8:58806208:T:C	0	58806208	C	T
8	chr8:58809846:T:C	0	58809846	C	T
8	chr8:58810812:C:A	0	58810812	A	C
8	chr8:58812037:T:A	0	58812037	A	T
8	chr8:58812043:G:A	0	58812043	A	G
8	chr8:58812489:A:G	0	58812489	G	A
8	chr8:58812942:A:C	0	58812942	C	A
8	chr8:58814894:T:C	0	58814894	C	T
8	chr8:58815092:A:AC	0	58815092	AC	A
8	chr8:58818289:T:C	0	58818289	C	T
8	chr8:58818332:T:C	0	58818332	C	T
8	chr8:58818459:A:G	0	58818459	G	A
8	chr8:58818636:CA:C	0	58818636	C	CA
8	chr8:58818783:A:G	0	58818783	G	A
8	chr8:58818890:G:T	0	58818890	T	G
8	chr8:58819490:T:A	0	58819490	A	T
8	chr8:58820819:A:G	0	58820819	G	A
8	chr8:58821761:G:A	0	58821761	A	G
8	chr8:58822930:T:C	0	58822930	C	T
8	chr8:58823065:C:T	0	58823065	T	C
8	chr8:58823841:T:C	0	58823841	C	T
8	chr8:58824086:AC:A	0	58824086	A	AC
8	chr8:58824203:G:A	0	58824203	A	G
8	chr8:58824392:G:T	0	58824392	T	G
8	chr8:58824920:A:G	0	58824920	G	A
8	chr8:58826354:G:A	0	58826354	A	G
8	chr8:58826581:C:T	0	58826581	T	C
8	chr8:58826879:A:C	0	58826879	C	A
8	chr8:58827931:G:A	0	58827931	A	G
8	chr8:58828423:T:C	0	58828423	C	T
8	chr8:58829489:C:G	0	58829489	G	C
8	chr8:58829844:A:AAAATTATC	0	58829844	AAAATTATC	A
8	chr8:58830080:G:C	0	58830080	C	G
8	chr8:58830619:T:C	0	58830619	C	T
8	chr8:58831663:C:T	0	58831663	T	C
8	chr8:58831765:A:G	0	58831765	G	A
8	chr8:58833366:T:C	0	58833366	C	T
8	chr8:58834157:C:T	0	58834157	T	C
8	chr8:58835578:A:T	0	58835578	T	A
8	chr8:58836563:C:A	0	58836563	A	C
8	chr8:58839435:A:G	0	58839435	G	A
8	chr8:58840149:T:C	0	58840149	C	T
8	chr8:58840422:G:A	0	58840422	A	G
8	chr8:58840429:T:C	0	58840429	C	T
8	chr8:58840767:T:G	0	58840767	G	T
8	chr8:58840887:C:T	0	58840887	T	C
8	chr8:58841369:G:A	0	58841369	A	G
8	chr8:58841732:C:T	0	58841732	T	C
8	chr8:58841808:G:A	0	58841808	A	G
8	chr8:58842618:C:T	0	58842618	T	C
8	chr8:58844339:G:A	0	58844339	A	G
8	chr8:58846246:G:T	0	58846246	T	G
8	chr8:58847020:T:A	0	58847020	A	T
8	chr8:58848281:G:A	0	58848281	A	G
8	chr8:58849395:C:G	0	58849395	G	C
8	chr8:58849833:A:T	0	58849833	T	A
8	chr8:58850003:C:G	0	58850003	G	C
8	chr8:58850622:G:A	0	58850622	A	G
8	chr8:58851193:A:T	0	58851193	T	A
8	chr8:58851351:T:C	0	58851351	C	T
8	chr8:58852942:C:G	0	58852942	G	C
8	chr8:58853572:C:T	0	58853572	T	C
8	chr8:58854181:C:T	0	58854181	T	C
8	chr8:58854429:TC:T	0	58854429	T	TC
8	chr8:58854664:C:T	0	58854664	T	C
8	chr8:58856398:C:T	0	58856398	T	C
8	chr8:58856561:G:A	0	58856561	A	G
8	chr8:58856973:T:C	0	58856973	C	T
8	chr8:58859559:C:G	0	58859559	G	C
8	chr8:58859876:TC:T	0	58859876	T	TC
8	chr8:58860350:G:A	0	58860350	A	G
8	chr8:58860558:T:C	0	58860558	C	T
8	chr8:58860861:C:T	0	58860861	T	C
8	chr8:58863410:A:G	0	58863410	G	A
8	chr8:58863753:T:TAA	0	58863753	TAA	T
8	chr8:58863921:C:T	0	58863921	T	C
8	chr8:58864078:C:T	0	58864078	T	C
8	chr8:58864111:T:G	0	58864111	G	T
8	chr8:58864169:C:T	0	58864169	T	C
8	chr8:58864539:C:T	0	58864539	T	C
8	chr8:58864548:T:C	0	58864548	C	T
8	chr8:58864803:T:G	0	58864803	G	T
8	chr8:58865140:C:A	0	58865140	A	C
8	chr8:58866669:T:C	0	58866669	C	T
8	chr8:58868149:C:T	0	58868149	T	C
8	chr8:58868271:A:G	0	58868271	G	A
8	chr8:58868360:T:C	0	58868360	C	T
8	chr8:58868367:T:C	0	58868367	C	T
8	chr8:58868527:T:C	0	58868527	C	T
8	chr8:58868679:G:A	0	58868679	A	G
8	chr8:58869157:G:A	0	58869157	A	G
8	chr8:58869323:T:G	0	58869323	G	T
8	chr8:58870196:C:A	0	58870196	A	C
8	chr8:58870948:C:T	0	58870948	T	C
8	chr8:58871484:C:T	0	58871484	T	C
8	chr8:58871645:A:T	0	58871645	T	A
8	chr8:58871732:T:C	0	58871732	C	T
8	chr8:58871950:A:G	0	58871950	G	A
8	chr8:58872177:T:C	0	58872177	C	T
8	chr8:58872781:C:T	0	58872781	T	C
8	chr8:58873020:A:G	0	58873020	G	A
8	chr8:58873124:T:C	0	58873124	C	T
8	chr8:58873481:A:T	0	58873481	T	A
8	chr8:58875131:A:T	0	58875131	T	A
8	chr8:58875241:A:G	0	58875241	G	A
8	chr8:58875974:T:C	0	58875974	C	T
8	chr8:58875988:G:A	0	58875988	A	G
8	chr8:58876117:C:T	0	58876117	T	C
8	chr8:58876354:G:A	0	58876354	A	G
8	chr8:58876427:A:C	0	58876427	C	A
8	chr8:58877141:T:A	0	58877141	A	T
8	chr8:58877651:G:C	0	58877651	C	G
8	chr8:58877862:A:T	0	58877862	T	A
8	chr8:58878188:A:C	0	58878188	C	A
8	chr8:58878344:T:C	0	58878344	C	T
8	chr8:58879027:C:T	0	58879027	T	C
8	chr8:58879879:T:C	0	58879879	C	T
8	chr8:58880180:G:A	0	58880180	A	G
8	chr8:58880219:C:T	0	58880219	T	C
8	chr8:58880241:A:G	0	58880241	G	A
8	chr8:58880659:A:C	0	58880659	C	A
8	chr8:58880728:A:T	0	58880728	T	A
8	chr8:58881133:C:T	0	58881133	T	C
8	chr8:58882617:T:C	0	58882617	C	T
8	chr8:58883226:T:C	0	58883226	C	T
8	chr8:58883360:A:G	0	58883360	G	A
8	chr8:58883671:G:C	0	58883671	C	G
8	chr8:58884057:C:T	0	58884057	T	C
8	chr8:58885727:A:G	0	58885727	G	A
8	chr8:58886439:C:T	0	58886439	T	C
8	chr8:58886808:A:G	0	58886808	G	A
8	chr8:58887222:G:A	0	58887222	A	G
8	chr8:58887261:G:A	0	58887261	A	G
8	chr8:58887627:C:T	0	58887627	T	C
8	chr8:58887887:A:G	0	58887887	G	A
8	chr8:58888276:C:T	0	58888276	T	C
8	chr8:58888490:C:T	0	58888490	T	C
8	chr8:58888786:C:T	0	58888786	T	C
8	chr8:58888976:T:A	0	58888976	A	T
8	chr8:58889373:A:G	0	58889373	G	A
8	chr8:58889662:C:T	0	58889662	T	C
8	chr8:58890103:C:A	0	58890103	A	C
8	chr8:58890256:TAA:T	0	58890256	T	TAA
8	chr8:58890877:C:G	0	58890877	G	C
8	chr8:58891160:G:A	0	58891160	A	G
8	chr8:58891277:T:C	0	58891277	C	T
8	chr8:58891799:T:C	0	58891799	C	T
8	chr8:58892999:G:A	0	58892999	A	G
8	chr8:58893179:G:A	0	58893179	A	G
8	chr8:58893831:A:G	0	58893831	G	A
8	chr8:58893852:C:T	0	58893852	T	C
8	chr8:58893988:A:G	0	58893988	G	A
8	chr8:58894105:T:C	0	58894105	C	T
8	chr8:58894267:T:C	0	58894267	C	T
8	chr8:58895064:C:T	0	58895064	T	C
8	chr8:58895250:C:T	0	58895250	T	C
8	chr8:58895363:T:A	0	58895363	A	T
8	chr8:58895720:C:A	0	58895720	A	C
8	chr8:58896058:T:C	0	58896058	C	T
8	chr8:58896376:A:T	0	58896376	T	A
8	chr8:58897226:A:G	0	58897226	G	A
8	chr8:58897281:C:G	0	58897281	G	C
8	chr8:58897384:G:A	0	58897384	A	G
8	chr8:58897749:T:G	0	58897749	G	T
8	chr8:58897819:T:A	0	58897819	A	T
8	chr8:58898013:C:T	0	58898013	T	C
8	chr8:58898895:T:C	0	58898895	C	T
8	chr8:58898993:G:A	0	58898993	A	G
8	chr8:58899554:T:C	0	58899554	C	T
8	chr8:58899626:C:T	0	58899626	T	C
8	chr8:58899778:A:C	0	58899778	C	A
8	chr8:58899900:A:G	0	58899900	G	A
8	chr8:58900379:G:A	0	58900379	A	G
8	chr8:58900646:T:G	0	58900646	G	T
8	chr8:58900870:C:T	0	58900870	T	C
8	chr8:58900919:T:C	0	58900919	C	T
8	chr8:58901201:T:C	0	58901201	C	T
8	chr8:58901250:G:A	0	58901250	A	G
8	chr8:58901771:A:T	0	58901771	T	A
8	chr8:58902107:G:T	0	58902107	T	G
8	chr8:58902129:T:G	0	58902129	G	T
8	chr8:58902394:A:T	0	58902394	T	A
8	chr8:58902559:T:C	0	58902559	C	T
8	chr8:58902613:A:C	0	58902613	C	A
8	chr8:58902769:C:G	0	58902769	G	C
8	chr8:58903070:G:A	0	58903070	A	G
8	chr8:58904247:T:A	0	58904247	A	T
8	chr8:58904309:T:C	0	58904309	C	T
8	chr8:58904895:T:C	0	58904895	C	T
8	chr8:58904914:C:T	0	58904914	T	C
8	chr8:58904984:G:A	0	58904984	A	G
8	chr8:58905107:A:C	0	58905107	C	A
8	chr8:58905221:G:A	0	58905221	A	G
8	chr8:58907049:G:A	0	58907049	A	G
8	chr8:58907485:C:T	0	58907485	T	C
8	chr8:58909914:T:C	0	58909914	C	T
8	chr8:58910210:A:T	0	58910210	T	A
8	chr8:58910813:A:G	0	58910813	G	A
8	chr8:58910932:A:G	0	58910932	G	A
8	chr8:58911376:T:C	0	58911376	C	T
8	chr8:58911478:G:A	0	58911478	A	G
8	chr8:58911737:T:C	0	58911737	C	T
8	chr8:58912506:A:G	0	58912506	G	A
8	chr8:58913370:C:T	0	58913370	T	C
8	chr8:58913478:T:C	0	58913478	C	T
8	chr8:58913600:T:C	0	58913600	C	T
8	chr8:58913774:G:GTTT	0	58913774	GTTT	G
8	chr8:58913960:C:T	0	58913960	T	C
8	chr8:58914259:C:T	0	58914259	T	C
8	chr8:58914631:C:G	0	58914631	G	C
8	chr8:58914861:G:A	0	58914861	A	G
8	chr8:58918848:T:C	0	58918848	C	T
8	chr8:58920798:A:G	0	58920798	G	A
8	chr8:58922168:A:AAGCC	0	58922168	AAGCC	A
8	chr8:58922845:C:T	0	58922845	T	C
8	chr8:58923194:T:C	0	58923194	C	T
8	chr8:58923442:C:T	0	58923442	T	C
8	chr8:58923579:C:T	0	58923579	T	C
8	chr8:58925095:C:T	0	58925095	T	C
8	chr8:58925352:G:A	0	58925352	A	G
8	chr8:58925354:G:A	0	58925354	A	G
8	chr8:58925574:A:G	0	58925574	G	A
8	chr8:58925669:C:T	0	58925669	T	C
8	chr8:58925776:G:A	0	58925776	A	G
8	chr8:58926839:G:A	0	58926839	A	G
8	chr8:58927524:C:T	0	58927524	T	C
8	chr8:58928072:C:T	0	58928072	T	C
8	chr8:58928513:CAGAA:C	0	58928513	C	CAGAA
8	chr8:58928658:C:T	0	58928658	T	C
8	chr8:58929116:C:G	0	58929116	G	C
8	chr8:58929238:C:T	0	58929238	T	C
8	chr8:58929243:T:C	0	58929243	C	T
8	chr8:58929943:A:G	0	58929943	G	A
8	chr8:58930111:A:C	0	58930111	C	A
8	chr8:58931254:C:A	0	58931254	A	C
8	chr8:58931270:A:C	0	58931270	C	A
8	chr8:58931570:T:C	0	58931570	C	T
8	chr8:58932143:G:A	0	58932143	A	G
8	chr8:58932668:A:T	0	58932668	T	A
8	chr8:58932874:G:C	0	58932874	C	G
8	chr8:58932875:C:T	0	58932875	T	C
8	chr8:58932961:A:G	0	58932961	G	A
8	chr8:58933156:C:T	0	58933156	T	C
8	chr8:58935368:C:T	0	58935368	T	C
8	chr8:58935376:G:A	0	58935376	A	G
8	chr8:58936605:T:A	0	58936605	A	T
8	chr8:58938782:T:C	0	58938782	C	T
8	chr8:58939077:G:A	0	58939077	A	G
8	chr8:58939294:A:G	0	58939294	G	A
8	chr8:58939609:A:AAC	0	58939609	AAC	A
8	chr8:58939870:C:T	0	58939870	T	C
8	chr8:58940385:G:A	0	58940385	A	G
8	chr8:58942193:T:C	0	58942193	C	T
8	chr8:58942373:C:T	0	58942373	T	C
8	chr8:58943452:T:G	0	58943452	G	T
8	chr8:58944106:T:C	0	58944106	C	T
8	chr8:58944202:G:A	0	58944202	A	G
8	chr8:58944463:T:A	0	58944463	A	T
8	chr8:58944557:C:T	0	58944557	T	C
8	chr8:58944652:C:T	0	58944652	T	C
8	chr8:58945481:A:C	0	58945481	C	A
8	chr8:58946235:A:G	0	58946235	G	A
8	chr8:58946357:T:C	0	58946357	C	T
8	chr8:58947513:C:T	0	58947513	T	C
8	chr8:58948240:A:G	0	58948240	G	A
8	chr8:58948714:T:C	0	58948714	C	T
8	chr8:58949586:C:T	0	58949586	T	C
8	chr8:58949915:A:G	0	58949915	G	A
8	chr8:58952294:G:C	0	58952294	C	G
8	chr8:58952579:T:C	0	58952579	C	T
8	chr8:58953526:T:C	0	58953526	C	T
8	chr8:58953703:C:G	0	58953703	G	C
8	chr8:58953846:C:G	0	58953846	G	C
8	chr8:58953852:A:T	0	58953852	T	A
8	chr8:58954790:T:C	0	58954790	C	T
8	chr8:58954924:G:A	0	58954924	A	G
8	chr8:58955893:C:A	0	58955893	A	C
8	chr8:58955977:C:T	0	58955977	T	C
8	chr8:58956672:A:G	0	58956672	G	A
8	chr8:58956846:T:C	0	58956846	C	T
8	chr8:58956870:C:T	0	58956870	T	C
8	chr8:58956893:A:G	0	58956893	G	A
8	chr8:58957173:G:C	0	58957173	C	G
8	chr8:58959316:T:C	0	58959316	C	T
8	chr8:58959618:A:G	0	58959618	G	A
8	chr8:58960056:T:G	0	58960056	G	T
8	chr8:58960413:C:T	0	58960413	T	C
8	chr8:58961077:T:C	0	58961077	C	T
8	chr8:58961693:A:G	0	58961693	G	A
8	chr8:58962331:T:C	0	58962331	C	T
8	chr8:58963075:A:C	0	58963075	C	A
8	chr8:58965674:C:T	0	58965674	T	C
8	chr8:58965756:G:A	0	58965756	A	G
8	chr8:58965913:T:G	0	58965913	G	T
8	chr8:58965917:T:G	0	58965917	G	T
8	chr8:58966562:A:G	0	58966562	G	A
8	chr8:58966848:C:T	0	58966848	T	C
8	chr8:58967569:T:G	0	58967569	G	T
8	chr8:58968045:T:C	0	58968045	C	T
8	chr8:58968641:T:G	0	58968641	G	T
8	chr8:58969164:T:C	0	58969164	C	T
8	chr8:58969381:T:A	0	58969381	A	T
8	chr8:58969620:C:T	0	58969620	T	C
8	chr8:58969862:G:A	0	58969862	A	G
8	chr8:58970768:A:T	0	58970768	T	A
8	chr8:58971696:GT:G	0	58971696	G	GT
8	chr8:58971917:C:T	0	58971917	T	C
8	chr8:58971931:T:C	0	58971931	C	T
8	chr8:58972601:A:G	0	58972601	G	A
8	chr8:58973203:T:C	0	58973203	C	T
8	chr8:58973204:G:A	0	58973204	A	G
8	chr8:58973220:G:A	0	58973220	A	G
8	chr8:58973342:C:CA	0	58973342	CA	C
8	chr8:58973753:T:A	0	58973753	A	T
8	chr8:58974940:C:A	0	58974940	A	C
8	chr8:58974966:G:C	0	58974966	C	G
8	chr8:58975094:C:T	0	58975094	T	C
8	chr8:58975585:T:C	0	58975585	C	T
8	chr8:58975699:G:T	0	58975699	T	G
8	chr8:58976004:G:A	0	58976004	A	G
8	chr8:58976254:G:A	0	58976254	A	G
8	chr8:58976399:C:T	0	58976399	T	C
8	chr8:58976516:T:C	0	58976516	C	T
8	chr8:58976749:A:G	0	58976749	G	A
8	chr8:58977008:T:C	0	58977008	C	T
8	chr8:58977301:C:G	0	58977301	G	C
8	chr8:58978851:G:T	0	58978851	T	G
8	chr8:58979344:A:G	0	58979344	G	A
8	chr8:58979488:C:T	0	58979488	T	C
8	chr8:58979538:C:T	0	58979538	T	C
8	chr8:58979675:G:C	0	58979675	C	G
8	chr8:58979927:G:A	0	58979927	A	G
8	chr8:58980200:C:G	0	58980200	G	C
```
