## Supplementary material for "Characterization of shared and ancestry-specific signals driving complex traits using multi-ancestry fine-mapping": s2_data_1kg.pvar

```
##FILTER=<ID=PASS,Description="All filters passed">
##reference=ftp://ftp.1000genomes.ebi.ac.uk//vol1/ftp/technical/reference/phase2_reference_assembly_sequence/hs37d5.fa.gz
##contig=<ID=8,assembly=b37,length=146364022>
##ALT=<ID=CNV,Description="Copy Number Polymorphism">
##ALT=<ID=DEL,Description="Deletion">
##ALT=<ID=DUP,Description="Duplication">
##ALT=<ID=INS:ME:ALU,Description="Insertion of ALU element">
##ALT=<ID=INS:ME:LINE1,Description="Insertion of LINE1 element">
##ALT=<ID=INS:ME:SVA,Description="Insertion of SVA element">
##ALT=<ID=INS:MT,Description="Nuclear Mitochondrial Insertion">
##ALT=<ID=INV,Description="Inversion">
##ALT=<ID=CN0,Description="Copy number allele: 0 copies">
##ALT=<ID=CN1,Description="Copy number allele: 1 copy">
##ALT=<ID=CN2,Description="Copy number allele: 2 copies">
##ALT=<ID=CN3,Description="Copy number allele: 3 copies">
##ALT=<ID=CN4,Description="Copy number allele: 4 copies">
##ALT=<ID=CN5,Description="Copy number allele: 5 copies">
##ALT=<ID=CN6,Description="Copy number allele: 6 copies">
##ALT=<ID=CN7,Description="Copy number allele: 7 copies">
##ALT=<ID=CN8,Description="Copy number allele: 8 copies">
##ALT=<ID=CN9,Description="Copy number allele: 9 copies">
##ALT=<ID=CN10,Description="Copy number allele: 10 copies">
##ALT=<ID=CN11,Description="Copy number allele: 11 copies">
##ALT=<ID=CN12,Description="Copy number allele: 12 copies">
##ALT=<ID=CN13,Description="Copy number allele: 13 copies">
##ALT=<ID=CN14,Description="Copy number allele: 14 copies">
##ALT=<ID=CN15,Description="Copy number allele: 15 copies">
##ALT=<ID=CN16,Description="Copy number allele: 16 copies">
##ALT=<ID=CN17,Description="Copy number allele: 17 copies">
##ALT=<ID=CN18,Description="Copy number allele: 18 copies">
##ALT=<ID=CN19,Description="Copy number allele: 19 copies">
##ALT=<ID=CN20,Description="Copy number allele: 20 copies">
##ALT=<ID=CN21,Description="Copy number allele: 21 copies">
##ALT=<ID=CN22,Description="Copy number allele: 22 copies">
##ALT=<ID=CN23,Description="Copy number allele: 23 copies">
##ALT=<ID=CN24,Description="Copy number allele: 24 copies">
##ALT=<ID=CN25,Description="Copy number allele: 25 copies">
##ALT=<ID=CN26,Description="Copy number allele: 26 copies">
##ALT=<ID=CN27,Description="Copy number allele: 27 copies">
##ALT=<ID=CN28,Description="Copy number allele: 28 copies">
##ALT=<ID=CN29,Description="Copy number allele: 29 copies">
##ALT=<ID=CN30,Description="Copy number allele: 30 copies">
##ALT=<ID=CN31,Description="Copy number allele: 31 copies">
##ALT=<ID=CN32,Description="Copy number allele: 32 copies">
##ALT=<ID=CN33,Description="Copy number allele: 33 copies">
##ALT=<ID=CN34,Description="Copy number allele: 34 copies">
##ALT=<ID=CN35,Description="Copy number allele: 35 copies">
##ALT=<ID=CN36,Description="Copy number allele: 36 copies">
##ALT=<ID=CN37,Description="Copy number allele: 37 copies">
##ALT=<ID=CN38,Description="Copy number allele: 38 copies">
##ALT=<ID=CN39,Description="Copy number allele: 39 copies">
##ALT=<ID=CN40,Description="Copy number allele: 40 copies">
##ALT=<ID=CN41,Description="Copy number allele: 41 copies">
##ALT=<ID=CN42,Description="Copy number allele: 42 copies">
##ALT=<ID=CN43,Description="Copy number allele: 43 copies">
##ALT=<ID=CN44,Description="Copy number allele: 44 copies">
##ALT=<ID=CN45,Description="Copy number allele: 45 copies">
##ALT=<ID=CN46,Description="Copy number allele: 46 copies">
##ALT=<ID=CN47,Description="Copy number allele: 47 copies">
##ALT=<ID=CN48,Description="Copy number allele: 48 copies">
##ALT=<ID=CN49,Description="Copy number allele: 49 copies">
##ALT=<ID=CN50,Description="Copy number allele: 50 copies">
##ALT=<ID=CN51,Description="Copy number allele: 51 copies">
##ALT=<ID=CN52,Description="Copy number allele: 52 copies">
##ALT=<ID=CN53,Description="Copy number allele: 53 copies">
##ALT=<ID=CN54,Description="Copy number allele: 54 copies">
##ALT=<ID=CN55,Description="Copy number allele: 55 copies">
##ALT=<ID=CN56,Description="Copy number allele: 56 copies">
##ALT=<ID=CN57,Description="Copy number allele: 57 copies">
##ALT=<ID=CN58,Description="Copy number allele: 58 copies">
##ALT=<ID=CN59,Description="Copy number allele: 59 copies">
##ALT=<ID=CN60,Description="Copy number allele: 60 copies">
##ALT=<ID=CN61,Description="Copy number allele: 61 copies">
##ALT=<ID=CN62,Description="Copy number allele: 62 copies">
##ALT=<ID=CN63,Description="Copy number allele: 63 copies">
##ALT=<ID=CN64,Description="Copy number allele: 64 copies">
##ALT=<ID=CN65,Description="Copy number allele: 65 copies">
##ALT=<ID=CN66,Description="Copy number allele: 66 copies">
##ALT=<ID=CN67,Description="Copy number allele: 67 copies">
##ALT=<ID=CN68,Description="Copy number allele: 68 copies">
##ALT=<ID=CN69,Description="Copy number allele: 69 copies">
##ALT=<ID=CN70,Description="Copy number allele: 70 copies">
##ALT=<ID=CN71,Description="Copy number allele: 71 copies">
##ALT=<ID=CN72,Description="Copy number allele: 72 copies">
##ALT=<ID=CN73,Description="Copy number allele: 73 copies">
##ALT=<ID=CN74,Description="Copy number allele: 74 copies">
##ALT=<ID=CN75,Description="Copy number allele: 75 copies">
##ALT=<ID=CN76,Description="Copy number allele: 76 copies">
##ALT=<ID=CN77,Description="Copy number allele: 77 copies">
##ALT=<ID=CN78,Description="Copy number allele: 78 copies">
##ALT=<ID=CN79,Description="Copy number allele: 79 copies">
##ALT=<ID=CN80,Description="Copy number allele: 80 copies">
##ALT=<ID=CN81,Description="Copy number allele: 81 copies">
##ALT=<ID=CN82,Description="Copy number allele: 82 copies">
##ALT=<ID=CN83,Description="Copy number allele: 83 copies">
##ALT=<ID=CN84,Description="Copy number allele: 84 copies">
##ALT=<ID=CN85,Description="Copy number allele: 85 copies">
##ALT=<ID=CN86,Description="Copy number allele: 86 copies">
##ALT=<ID=CN87,Description="Copy number allele: 87 copies">
##ALT=<ID=CN88,Description="Copy number allele: 88 copies">
##ALT=<ID=CN89,Description="Copy number allele: 89 copies">
##ALT=<ID=CN90,Description="Copy number allele: 90 copies">
##ALT=<ID=CN91,Description="Copy number allele: 91 copies">
##ALT=<ID=CN92,Description="Copy number allele: 92 copies">
##ALT=<ID=CN93,Description="Copy number allele: 93 copies">
##ALT=<ID=CN94,Description="Copy number allele: 94 copies">
##ALT=<ID=CN95,Description="Copy number allele: 95 copies">
##ALT=<ID=CN96,Description="Copy number allele: 96 copies">
##ALT=<ID=CN97,Description="Copy number allele: 97 copies">
##ALT=<ID=CN98,Description="Copy number allele: 98 copies">
##ALT=<ID=CN99,Description="Copy number allele: 99 copies">
##ALT=<ID=CN100,Description="Copy number allele: 100 copies">
##ALT=<ID=CN101,Description="Copy number allele: 101 copies">
##ALT=<ID=CN102,Description="Copy number allele: 102 copies">
##ALT=<ID=CN103,Description="Copy number allele: 103 copies">
##ALT=<ID=CN104,Description="Copy number allele: 104 copies">
##ALT=<ID=CN105,Description="Copy number allele: 105 copies">
##ALT=<ID=CN106,Description="Copy number allele: 106 copies">
##ALT=<ID=CN107,Description="Copy number allele: 107 copies">
##ALT=<ID=CN108,Description="Copy number allele: 108 copies">
##ALT=<ID=CN109,Description="Copy number allele: 109 copies">
##ALT=<ID=CN110,Description="Copy number allele: 110 copies">
##ALT=<ID=CN111,Description="Copy number allele: 111 copies">
##ALT=<ID=CN112,Description="Copy number allele: 112 copies">
##ALT=<ID=CN113,Description="Copy number allele: 113 copies">
##ALT=<ID=CN114,Description="Copy number allele: 114 copies">
##ALT=<ID=CN115,Description="Copy number allele: 115 copies">
##ALT=<ID=CN116,Description="Copy number allele: 116 copies">
##ALT=<ID=CN117,Description="Copy number allele: 117 copies">
##ALT=<ID=CN118,Description="Copy number allele: 118 copies">
##ALT=<ID=CN119,Description="Copy number allele: 119 copies">
##ALT=<ID=CN120,Description="Copy number allele: 120 copies">
##ALT=<ID=CN121,Description="Copy number allele: 121 copies">
##ALT=<ID=CN122,Description="Copy number allele: 122 copies">
##ALT=<ID=CN123,Description="Copy number allele: 123 copies">
##ALT=<ID=CN124,Description="Copy number allele: 124 copies">
##INFO=<ID=CIEND,Number=2,Type=Integer,Description="Confidence interval around END for imprecise variants">
##INFO=<ID=CIPOS,Number=2,Type=Integer,Description="Confidence interval around POS for imprecise variants">
##INFO=<ID=CS,Number=1,Type=String,Description="Source call set.">
##INFO=<ID=END,Number=1,Type=Integer,Description="End coordinate of this variant">
##INFO=<ID=IMPRECISE,Number=0,Type=Flag,Description="Imprecise structural variation">
##INFO=<ID=MC,Number=.,Type=String,Description="Merged calls.">
##INFO=<ID=MEINFO,Number=4,Type=String,Description="Mobile element info of the form NAME,START,END<POLARITY; If there is only 5' OR 3' support for this call, will be NULL NULL for START and END">
##INFO=<ID=MEND,Number=1,Type=Integer,Description="Mitochondrial end coordinate of inserted sequence">
##INFO=<ID=MLEN,Number=1,Type=Integer,Description="Estimated length of mitochondrial insert">
##INFO=<ID=MSTART,Number=1,Type=Integer,Description="Mitochondrial start coordinate of inserted sequence">
##INFO=<ID=SVLEN,Number=.,Type=Integer,Description="SV length. It is only calculated for structural variation MEIs. For other types of SVs; one may calculate the SV length by INFO:END-START+1, or by finding the difference between lengthes of REF and ALT alleles">
##INFO=<ID=SVTYPE,Number=1,Type=String,Description="Type of structural variant">
##INFO=<ID=TSD,Number=1,Type=String,Description="Precise Target Site Duplication for bases, if unknown, value will be NULL">
##INFO=<ID=AC,Number=A,Type=Integer,Description="Total number of alternate alleles in called genotypes">
##INFO=<ID=AF,Number=A,Type=Float,Description="Estimated allele frequency in the range (0,1)">
##INFO=<ID=NS,Number=1,Type=Integer,Description="Number of samples with data">
##INFO=<ID=AN,Number=1,Type=Integer,Description="Total number of alleles in called genotypes">
##INFO=<ID=EAS_AF,Number=A,Type=Float,Description="Allele frequency in the EAS populations calculated from AC and AN, in the range (0,1)">
##INFO=<ID=EUR_AF,Number=A,Type=Float,Description="Allele frequency in the EUR populations calculated from AC and AN, in the range (0,1)">
##INFO=<ID=AFR_AF,Number=A,Type=Float,Description="Allele frequency in the AFR populations calculated from AC and AN, in the range (0,1)">
##INFO=<ID=AMR_AF,Number=A,Type=Float,Description="Allele frequency in the AMR populations calculated from AC and AN, in the range (0,1)">
##INFO=<ID=SAS_AF,Number=A,Type=Float,Description="Allele frequency in the SAS populations calculated from AC and AN, in the range (0,1)">
##INFO=<ID=DP,Number=1,Type=Integer,Description="Total read depth; only low coverage data were counted towards the DP, exome data were not used">
##INFO=<ID=AA,Number=1,Type=String,Description="Ancestral Allele. Format: AA|REF|ALT|IndelType. AA: Ancestral allele, REF:Reference Allele, ALT:Alternate Allele, IndelType:Type of Indel (REF, ALT and IndelType are only defined for indels)">
##INFO=<ID=VT,Number=.,Type=String,Description="indicates what type of variant the line represents">
##INFO=<ID=EX_TARGET,Number=0,Type=Flag,Description="indicates whether a variant is within the exon pull down target boundaries">
##INFO=<ID=MULTI_ALLELIC,Number=0,Type=Flag,Description="indicates whether a site is multi-allelic">
#CHROM	POS	ID	REF	ALT	QUAL	FILTER	INFO
8	60377198	rs377523704	C	A	100	PASS	AC=18;AF=0.00359425;AN=5008;NS=2504;DP=29496;EAS_AF=0.0179;AMR_AF=0;AFR_AF=0;EUR_AF=0;SAS_AF=0;AA=C|||;VT=SNP
8	60377632	rs548931429	C	G	100	PASS	AC=73;AF=0.0145767;AN=5008;NS=2504;DP=21929;EAS_AF=0.0109;AMR_AF=0.0303;AFR_AF=0.0272;EUR_AF=0.003;SAS_AF=0.002;AA=G|||;VT=SNP
8	60378060	rs77351804	C	T	100	PASS	AC=216;AF=0.043131;AN=5008;NS=2504;DP=21856;EAS_AF=0.1091;AMR_AF=0.0231;AFR_AF=0.0378;EUR_AF=0.008;SAS_AF=0.0327;AA=c|||;VT=SNP
8	60378700	rs148068508	G	A	100	PASS	AC=172;AF=0.034345;AN=5008;NS=2504;DP=19125;EAS_AF=0.0853;AMR_AF=0.0058;AFR_AF=0.0008;EUR_AF=0.0149;SAS_AF=0.0675;AA=A|||;VT=SNP
8	60378876	rs7004505	C	T	100	PASS	AC=503;AF=0.100439;AN=5008;NS=2504;DP=17609;EAS_AF=0.1081;AMR_AF=0.0447;AFR_AF=0.2436;EUR_AF=0.0089;SAS_AF=0.0327;AA=C|||;VT=SNP
8	60379000	rs7004697	C	T	100	PASS	AC=534;AF=0.106629;AN=5008;NS=2504;DP=14783;EAS_AF=0.1081;AMR_AF=0.0476;AFR_AF=0.2655;EUR_AF=0.0089;SAS_AF=0.0327;AA=T|||;VT=SNP
8	60381644	rs62506255	A	G	100	PASS	AC=1484;AF=0.296326;AN=5008;NS=2504;DP=15862;EAS_AF=0.1032;AMR_AF=0.4207;AFR_AF=0.0424;EUR_AF=0.506;SAS_AF=0.5348;AA=A|||;VT=SNP
8	60382282	rs4738776	T	C	100	PASS	AC=4180;AF=0.834665;AN=5008;NS=2504;DP=15702;EAS_AF=0.5675;AMR_AF=0.8256;AFR_AF=0.9539;EUR_AF=0.8917;SAS_AF=0.8967;AA=C|||;VT=SNP
8	60382384	rs4738777	T	C	100	PASS	AC=4179;AF=0.834465;AN=5008;NS=2504;DP=16377;EAS_AF=0.5675;AMR_AF=0.8256;AFR_AF=0.9531;EUR_AF=0.8917;SAS_AF=0.8967;AA=C|||;VT=SNP
8	60382865	rs7008127	T	G	100	PASS	AC=504;AF=0.100639;AN=5008;NS=2504;DP=17845;EAS_AF=0.1081;AMR_AF=0.0447;AFR_AF=0.2443;EUR_AF=0.0089;SAS_AF=0.0327;AA=T|||;VT=SNP
8	60382895	rs77184461	A	G	100	PASS	AC=216;AF=0.043131;AN=5008;NS=2504;DP=17996;EAS_AF=0.1081;AMR_AF=0.0231;AFR_AF=0.0386;EUR_AF=0.008;SAS_AF=0.0327;AA=A|||;VT=SNP
8	60383238	rs74639359	G	A	100	PASS	AC=216;AF=0.043131;AN=5008;NS=2504;DP=18697;EAS_AF=0.1081;AMR_AF=0.0231;AFR_AF=0.0386;EUR_AF=0.008;SAS_AF=0.0327;AA=G|||;VT=SNP
8	60383278	rs6988456	A	T	100	PASS	AC=504;AF=0.100639;AN=5008;NS=2504;DP=18719;EAS_AF=0.1081;AMR_AF=0.0447;AFR_AF=0.2443;EUR_AF=0.0089;SAS_AF=0.0327;AA=T|||;VT=SNP
8	60383409	rs12677067	G	A	100	PASS	AC=1332;AF=0.265974;AN=5008;NS=2504;DP=19679;EAS_AF=0.3562;AMR_AF=0.2608;AFR_AF=0.084;EUR_AF=0.3668;SAS_AF=0.319;AA=G|||;VT=SNP
8	60383613	rs117546001	G	A	100	PASS	AC=17;AF=0.00339457;AN=5008;NS=2504;DP=23266;EAS_AF=0.0169;AMR_AF=0;AFR_AF=0;EUR_AF=0;SAS_AF=0;AA=G|||;VT=SNP
8	60384092	rs80325520	A	G	100	PASS	AC=166;AF=0.033147;AN=5008;NS=2504;DP=21508;EAS_AF=0.1081;AMR_AF=0.0231;AFR_AF=0.0015;EUR_AF=0.007;SAS_AF=0.0327;AA=A|||;VT=SNP
8	60384683	rs6998679	G	T	100	PASS	AC=3430;AF=0.684904;AN=5008;NS=2504;DP=18237;EAS_AF=0.4593;AMR_AF=0.7608;AFR_AF=0.534;EUR_AF=0.8817;SAS_AF=0.865;AA=G|||;VT=SNP
8	60385675	rs16924915	T	C	100	PASS	AC=216;AF=0.043131;AN=5008;NS=2504;DP=16522;EAS_AF=0.1081;AMR_AF=0.0231;AFR_AF=0.0386;EUR_AF=0.008;SAS_AF=0.0327;AA=T|||;VT=SNP
8	60387178	rs17250042	G	T	100	PASS	AC=1483;AF=0.296126;AN=5008;NS=2504;DP=19022;EAS_AF=0.1032;AMR_AF=0.4207;AFR_AF=0.0416;EUR_AF=0.506;SAS_AF=0.5348;AA=G|||;VT=SNP
8	60388601	rs17250119	A	G	100	PASS	AC=1483;AF=0.296126;AN=5008;NS=2504;DP=21257;EAS_AF=0.1032;AMR_AF=0.4207;AFR_AF=0.0416;EUR_AF=0.506;SAS_AF=0.5348;AA=A|||;VT=SNP
8	60388773	rs7822263	A	G	100	PASS	AC=521;AF=0.104034;AN=5008;NS=2504;DP=21426;EAS_AF=0.1081;AMR_AF=0.0447;AFR_AF=0.2572;EUR_AF=0.0089;SAS_AF=0.0327;AA=A|||;VT=SNP
8	60389579	rs7016782	T	C	100	PASS	AC=4181;AF=0.834864;AN=5008;NS=2504;DP=19837;EAS_AF=0.5685;AMR_AF=0.8256;AFR_AF=0.9531;EUR_AF=0.8917;SAS_AF=0.8978;AA=G|||;VT=SNP
8	60390081	rs16918793	G	T	100	PASS	AC=1611;AF=0.321685;AN=5008;NS=2504;DP=19005;EAS_AF=0.3571;AMR_AF=0.3084;AFR_AF=0.2549;EUR_AF=0.3738;SAS_AF=0.3313;AA=G|||;VT=SNP
8	60393083	rs2139237	A	G	100	PASS	AC=4173;AF=0.833267;AN=5008;NS=2504;DP=16564;EAS_AF=0.5675;AMR_AF=0.8256;AFR_AF=0.9486;EUR_AF=0.8907;SAS_AF=0.8978;AA=G|||;VT=SNP
8	60394077	rs146294705	C	A	100	PASS	AC=31;AF=0.0061901;AN=5008;NS=2504;DP=17721;EAS_AF=0.0298;AMR_AF=0;AFR_AF=0.0008;EUR_AF=0;SAS_AF=0;AA=C|||;VT=SNP
8	60394513	rs28887297	C	T	100	PASS	AC=510;AF=0.101837;AN=5008;NS=2504;DP=16327;EAS_AF=0.1081;AMR_AF=0.0461;AFR_AF=0.2481;EUR_AF=0.0089;SAS_AF=0.0327;AA=T|||;VT=SNP
8	60395374	rs117779574	T	C	100	PASS	AC=47;AF=0.00938498;AN=5008;NS=2504;DP=16511;EAS_AF=0.0456;AMR_AF=0;AFR_AF=0;EUR_AF=0.001;SAS_AF=0;AA=T|||;VT=SNP
8	60396668	rs28742919	A	C	100	PASS	AC=535;AF=0.106829;AN=5008;NS=2504;DP=19031;EAS_AF=0.1081;AMR_AF=0.0476;AFR_AF=0.2663;EUR_AF=0.0089;SAS_AF=0.0327;AA=C|||;VT=SNP
8	60397140	rs28756730	A	C	100	PASS	AC=503;AF=0.100439;AN=5008;NS=2504;DP=18217;EAS_AF=0.1081;AMR_AF=0.0447;AFR_AF=0.2436;EUR_AF=0.0089;SAS_AF=0.0327;AA=C|||;VT=SNP
8	60397243	rs71521461	G	A	100	PASS	AC=317;AF=0.0632987;AN=5008;NS=2504;DP=17867;EAS_AF=0.1181;AMR_AF=0.0331;AFR_AF=0.0098;EUR_AF=0.0447;SAS_AF=0.1196;AA=G|||;VT=SNP
8	60397379	rs117447472	G	C	100	PASS	AC=46;AF=0.0091853;AN=5008;NS=2504;DP=15458;EAS_AF=0.0456;AMR_AF=0;AFR_AF=0;EUR_AF=0;SAS_AF=0;AA=G|||;VT=SNP
8	60397675	rs11996987	T	C	100	PASS	AC=4180;AF=0.834665;AN=5008;NS=2504;DP=14002;EAS_AF=0.5675;AMR_AF=0.8256;AFR_AF=0.9531;EUR_AF=0.8917;SAS_AF=0.8978;AA=C|||;VT=SNP
8	60397892	rs77007513	C	T	100	PASS	AC=216;AF=0.043131;AN=5008;NS=2504;DP=17167;EAS_AF=0.1081;AMR_AF=0.0231;AFR_AF=0.0386;EUR_AF=0.008;SAS_AF=0.0327;AA=C|||;VT=SNP
8	60398118	rs28631716	C	T	100	PASS	AC=201;AF=0.0401358;AN=5008;NS=2504;DP=11989;EAS_AF=0.0853;AMR_AF=0.0072;AFR_AF=0.0227;EUR_AF=0.0149;SAS_AF=0.0665;AA=C|||;VT=SNP
8	60398159	rs75374393	G	A	100	PASS	AC=216;AF=0.043131;AN=5008;NS=2504;DP=11404;EAS_AF=0.1081;AMR_AF=0.0231;AFR_AF=0.0386;EUR_AF=0.008;SAS_AF=0.0327;AA=G|||;VT=SNP
8	60398540	rs145016098	C	T	100	PASS	AC=216;AF=0.043131;AN=5008;NS=2504;DP=8808;EAS_AF=0.1081;AMR_AF=0.0231;AFR_AF=0.0386;EUR_AF=0.008;SAS_AF=0.0327;AA=C|||;VT=SNP
8	60398832	rs7829285	T	C	100	PASS	AC=3574;AF=0.713658;AN=5008;NS=2504;DP=15571;EAS_AF=0.4603;AMR_AF=0.7767;AFR_AF=0.6346;EUR_AF=0.8817;SAS_AF=0.864;AA=T|||;VT=SNP
8	60399031	rs7845818	G	T	100	PASS	AC=536;AF=0.107029;AN=5008;NS=2504;DP=15014;EAS_AF=0.1081;AMR_AF=0.0476;AFR_AF=0.267;EUR_AF=0.0089;SAS_AF=0.0327;AA=T|||;VT=SNP
8	60399853	rs12334319	T	C	100	PASS	AC=4172;AF=0.833067;AN=5008;NS=2504;DP=16630;EAS_AF=0.5685;AMR_AF=0.8256;AFR_AF=0.9486;EUR_AF=0.8897;SAS_AF=0.8967;AA=C|||;VT=SNP
8	60400159	rs28472609	A	T	100	PASS	AC=530;AF=0.105831;AN=5008;NS=2504;DP=14762;EAS_AF=0.1081;AMR_AF=0.0461;AFR_AF=0.2632;EUR_AF=0.0089;SAS_AF=0.0327;AA=T|||;VT=SNP
8	60400515	rs79278868	T	C	100	PASS	AC=166;AF=0.033147;AN=5008;NS=2504;DP=13055;EAS_AF=0.1081;AMR_AF=0.0231;AFR_AF=0.0015;EUR_AF=0.007;SAS_AF=0.0327;AA=T|||;VT=SNP
8	60400733	rs141253773	A	G	100	PASS	AC=17;AF=0.00339457;AN=5008;NS=2504;DP=16939;EAS_AF=0.0169;AMR_AF=0;AFR_AF=0;EUR_AF=0;SAS_AF=0;AA=A|||;VT=SNP
8	60401407	rs78477889	C	T	100	PASS	AC=216;AF=0.043131;AN=5008;NS=2504;DP=16440;EAS_AF=0.1081;AMR_AF=0.0231;AFR_AF=0.0386;EUR_AF=0.008;SAS_AF=0.0327;AA=C|||;VT=SNP
8	60401714	rs28800229	C	T	100	PASS	AC=457;AF=0.091254;AN=5008;NS=2504;DP=18119;EAS_AF=0.1091;AMR_AF=0.0375;AFR_AF=0.211;EUR_AF=0.0099;SAS_AF=0.0327;AA=T|||;VT=SNP
8	60401756	rs147442379	A	T	100	PASS	AC=35;AF=0.00698882;AN=5008;NS=2504;DP=19792;EAS_AF=0.0218;AMR_AF=0;AFR_AF=0;EUR_AF=0.0129;SAS_AF=0;AA=A|||;VT=SNP
8	60402251	rs140383948	A	G	100	PASS	AC=4179;AF=0.834465;AN=5008;NS=2504;DP=21118;EAS_AF=0.5685;AMR_AF=0.8256;AFR_AF=0.9531;EUR_AF=0.8907;SAS_AF=0.8967;AA=G|||;VT=SNP
8	60402497	rs147972263	A	G	100	PASS	AC=3573;AF=0.713458;AN=5008;NS=2504;DP=22216;EAS_AF=0.4603;AMR_AF=0.7767;AFR_AF=0.6346;EUR_AF=0.8807;SAS_AF=0.864;AA=A|||;VT=SNP
8	60403269	rs143245915	A	G	100	PASS	AC=65;AF=0.0129792;AN=5008;NS=2504;DP=20502;EAS_AF=0.0308;AMR_AF=0.0447;AFR_AF=0.0008;EUR_AF=0.002;SAS_AF=0;AA=A|||;VT=SNP
8	60405403	rs117723820	C	A	100	PASS	AC=40;AF=0.00798722;AN=5008;NS=2504;DP=19918;EAS_AF=0.0387;AMR_AF=0;AFR_AF=0;EUR_AF=0;SAS_AF=0.001;AA=T|||;VT=SNP
8	60405648	rs28818779	G	A	100	PASS	AC=504;AF=0.100639;AN=5008;NS=2504;DP=20340;EAS_AF=0.1081;AMR_AF=0.0447;AFR_AF=0.2443;EUR_AF=0.0089;SAS_AF=0.0327;AA=G|||;VT=SNP
8	60406388	rs7845786	C	T	100	PASS	AC=504;AF=0.100639;AN=5008;NS=2504;DP=21149;EAS_AF=0.1081;AMR_AF=0.0447;AFR_AF=0.2443;EUR_AF=0.0089;SAS_AF=0.0327;AA=T|||;VT=SNP
8	60406974	rs28762435	A	G	100	PASS	AC=529;AF=0.105631;AN=5008;NS=2504;DP=20721;EAS_AF=0.1081;AMR_AF=0.0461;AFR_AF=0.2625;EUR_AF=0.0089;SAS_AF=0.0327;AA=G|||;VT=SNP
8	60407558	rs4738778	G	A	100	PASS	AC=4108;AF=0.820288;AN=5008;NS=2504;DP=18595;EAS_AF=0.5685;AMR_AF=0.8242;AFR_AF=0.9017;EUR_AF=0.8897;SAS_AF=0.8957;AA=A|||;VT=SNP
8	60407932	rs10111067	A	G	100	PASS	AC=4203;AF=0.839257;AN=5008;NS=2504;DP=18746;EAS_AF=0.5685;AMR_AF=0.8271;AFR_AF=0.9705;EUR_AF=0.8917;SAS_AF=0.8957;AA=G|||;VT=SNP
8	60408976	rs184452392	C	T	100	PASS	AC=81;AF=0.0161741;AN=5008;NS=2504;DP=17266;EAS_AF=0.0149;AMR_AF=0.0937;AFR_AF=0;EUR_AF=0;SAS_AF=0.001;AA=C|||;VT=SNP
8	60409285	rs2139229	G	T	100	PASS	AC=3428;AF=0.684505;AN=5008;NS=2504;DP=18145;EAS_AF=0.4623;AMR_AF=0.7608;AFR_AF=0.534;EUR_AF=0.8797;SAS_AF=0.862;AA=g|||;VT=SNP
8	60409468	rs4738779	C	A	100	PASS	AC=1624;AF=0.324281;AN=5008;NS=2504;DP=18138;EAS_AF=0.3542;AMR_AF=0.3343;AFR_AF=0.2557;EUR_AF=0.3748;SAS_AF=0.3272;AA=C|||;VT=SNP
8	60409695	rs16924927	T	C	100	PASS	AC=504;AF=0.100639;AN=5008;NS=2504;DP=14842;EAS_AF=0.1081;AMR_AF=0.0447;AFR_AF=0.2443;EUR_AF=0.0089;SAS_AF=0.0327;AA=C|||;VT=SNP
8	60410095	rs79517610	G	A	100	PASS	AC=166;AF=0.033147;AN=5008;NS=2504;DP=10008;EAS_AF=0.1081;AMR_AF=0.0231;AFR_AF=0.0015;EUR_AF=0.007;SAS_AF=0.0327;AA=g|||;VT=SNP
8	60411723	rs16924929	G	C	100	PASS	AC=216;AF=0.043131;AN=5008;NS=2504;DP=21279;EAS_AF=0.1081;AMR_AF=0.0231;AFR_AF=0.0386;EUR_AF=0.008;SAS_AF=0.0327;AA=G|||;VT=SNP
8	60412332	rs75802642	A	G	100	PASS	AC=216;AF=0.043131;AN=5008;NS=2504;DP=19671;EAS_AF=0.1081;AMR_AF=0.0231;AFR_AF=0.0386;EUR_AF=0.008;SAS_AF=0.0327;AA=A|||;VT=SNP
8	60412539	rs76730482	T	G	100	PASS	AC=335;AF=0.066893;AN=5008;NS=2504;DP=17141;EAS_AF=0.1081;AMR_AF=0.036;AFR_AF=0.1218;EUR_AF=0.008;SAS_AF=0.0327;AA=G|||;VT=SNP
8	60413073	rs10103231	C	T	100	PASS	AC=3428;AF=0.684505;AN=5008;NS=2504;DP=18886;EAS_AF=0.4603;AMR_AF=0.7608;AFR_AF=0.534;EUR_AF=0.8807;SAS_AF=0.863;AA=C|||;VT=SNP
8	60414060	rs2176641	A	C	100	PASS	AC=3445;AF=0.687899;AN=5008;NS=2504;DP=17588;EAS_AF=0.4603;AMR_AF=0.7608;AFR_AF=0.5469;EUR_AF=0.8807;SAS_AF=0.863;AA=A|||;VT=SNP
8	60415083	rs74796657	G	T	100	PASS	AC=216;AF=0.043131;AN=5008;NS=2504;DP=19167;EAS_AF=0.1081;AMR_AF=0.0231;AFR_AF=0.0386;EUR_AF=0.008;SAS_AF=0.0327;AA=G|||;VT=SNP
8	60415946	rs78303054	G	A	100	PASS	AC=216;AF=0.043131;AN=5008;NS=2504;DP=17269;EAS_AF=0.1081;AMR_AF=0.0231;AFR_AF=0.0386;EUR_AF=0.008;SAS_AF=0.0327;AA=G|||;VT=SNP
8	60416252	rs9692739	C	T	100	PASS	AC=535;AF=0.106829;AN=5008;NS=2504;DP=17760;EAS_AF=0.1081;AMR_AF=0.0476;AFR_AF=0.2663;EUR_AF=0.0089;SAS_AF=0.0327;AA=T|||;VT=SNP
8	60416468	rs1607475	T	C	100	PASS	AC=3430;AF=0.684904;AN=5008;NS=2504;DP=17338;EAS_AF=0.4613;AMR_AF=0.7608;AFR_AF=0.534;EUR_AF=0.8817;SAS_AF=0.863;AA=T|||;VT=SNP
8	60416557	rs9693005	C	G	100	PASS	AC=503;AF=0.100439;AN=5008;NS=2504;DP=18245;EAS_AF=0.1081;AMR_AF=0.0447;AFR_AF=0.2436;EUR_AF=0.0089;SAS_AF=0.0327;AA=C|||;VT=SNP
8	60417087	rs79817700	C	T	100	PASS	AC=166;AF=0.033147;AN=5008;NS=2504;DP=15142;EAS_AF=0.1081;AMR_AF=0.0231;AFR_AF=0.0015;EUR_AF=0.007;SAS_AF=0.0327;AA=C|||;VT=SNP
8	60417223	rs2460263	T	A	100	PASS	AC=3427;AF=0.684305;AN=5008;NS=2504;DP=12646;EAS_AF=0.4593;AMR_AF=0.7608;AFR_AF=0.534;EUR_AF=0.8807;SAS_AF=0.863;AA=T|||;VT=SNP
8	60420013	rs7017277	T	G	100	PASS	AC=504;AF=0.100639;AN=5008;NS=2504;DP=14456;EAS_AF=0.1081;AMR_AF=0.0447;AFR_AF=0.2443;EUR_AF=0.0089;SAS_AF=0.0327;AA=T|||;VT=SNP
8	60420930	rs55873506	T	G	100	PASS	AC=1446;AF=0.288738;AN=5008;NS=2504;DP=19225;EAS_AF=0.1032;AMR_AF=0.3934;AFR_AF=0.0295;EUR_AF=0.505;SAS_AF=0.5337;AA=T|||;VT=SNP
8	60421154	rs75690428	A	C	100	PASS	AC=216;AF=0.043131;AN=5008;NS=2504;DP=20385;EAS_AF=0.1081;AMR_AF=0.0231;AFR_AF=0.0386;EUR_AF=0.008;SAS_AF=0.0327;AA=A|||;VT=SNP
8	60421885	rs2467605	A	G	100	PASS	AC=4170;AF=0.832668;AN=5008;NS=2504;DP=15496;EAS_AF=0.5675;AMR_AF=0.8256;AFR_AF=0.9486;EUR_AF=0.8897;SAS_AF=0.8957;AA=G|||;VT=SNP
8	60421902	rs7007665	A	T	100	PASS	AC=501;AF=0.10004;AN=5008;NS=2504;DP=16001;EAS_AF=0.1081;AMR_AF=0.0447;AFR_AF=0.2421;EUR_AF=0.0089;SAS_AF=0.0327;AA=A|||;VT=SNP
8	60422477	rs80009683	C	A	100	PASS	AC=67;AF=0.0133786;AN=5008;NS=2504;DP=17586;EAS_AF=0.0446;AMR_AF=0.0216;AFR_AF=0.0008;EUR_AF=0.001;SAS_AF=0.0051;AA=C|||;VT=SNP
8	60422658	rs56239360	G	A	100	PASS	AC=1445;AF=0.288538;AN=5008;NS=2504;DP=15869;EAS_AF=0.1032;AMR_AF=0.3948;AFR_AF=0.0295;EUR_AF=0.504;SAS_AF=0.5327;AA=G|||;VT=SNP
8	60423655	rs16924940	G	A	100	PASS	AC=215;AF=0.0429313;AN=5008;NS=2504;DP=15777;EAS_AF=0.1081;AMR_AF=0.0231;AFR_AF=0.0386;EUR_AF=0.008;SAS_AF=0.0317;AA=G|||;VT=SNP
8	60423888	rs10504292	T	C	100	PASS	AC=219;AF=0.04373;AN=5008;NS=2504;DP=17764;EAS_AF=0.1091;AMR_AF=0.0231;AFR_AF=0.0408;EUR_AF=0.008;SAS_AF=0.0317;AA=T|||;VT=SNP
8	60424884	rs1401422	G	A	100	PASS	AC=4024;AF=0.803514;AN=5008;NS=2504;DP=20047;EAS_AF=0.5258;AMR_AF=0.8242;AFR_AF=0.8714;EUR_AF=0.8897;SAS_AF=0.8947;AA=A|||;VT=SNP
8	60425781	rs10504293	A	G	100	PASS	AC=177;AF=0.0353435;AN=5008;NS=2504;DP=18618;EAS_AF=0.1091;AMR_AF=0.0231;AFR_AF=0.0098;EUR_AF=0.007;SAS_AF=0.0317;AA=A|||;VT=SNP
8	60426581	rs79443512	C	T	100	PASS	AC=166;AF=0.033147;AN=5008;NS=2504;DP=15551;EAS_AF=0.1091;AMR_AF=0.0231;AFR_AF=0.0015;EUR_AF=0.007;SAS_AF=0.0317;AA=C|||;VT=SNP
8	60426678	rs80116858	C	T	100	PASS	AC=491;AF=0.0980431;AN=5008;NS=2504;DP=12493;EAS_AF=0.1091;AMR_AF=0.0461;AFR_AF=0.2345;EUR_AF=0.008;SAS_AF=0.0317;AA=T|||;VT=SNP
8	60426790	rs2956129	A	G	100	PASS	AC=3428;AF=0.684505;AN=5008;NS=2504;DP=11190;EAS_AF=0.4573;AMR_AF=0.7637;AFR_AF=0.5333;EUR_AF=0.8807;SAS_AF=0.865;AA=A|||;VT=SNP
8	60427700	rs62504669	A	G	100	PASS	AC=1466;AF=0.292732;AN=5008;NS=2504;DP=16371;EAS_AF=0.1171;AMR_AF=0.3963;AFR_AF=0.0295;EUR_AF=0.504;SAS_AF=0.5389;AA=A|||;VT=SNP
8	60427705	rs28622490	G	T	100	PASS	AC=484;AF=0.0966454;AN=5008;NS=2504;DP=16303;EAS_AF=0.1091;AMR_AF=0.0447;AFR_AF=0.23;EUR_AF=0.008;SAS_AF=0.0317;AA=T|||;VT=SNP
8	60429078	rs10111426	T	A	100	PASS	AC=3427;AF=0.684305;AN=5008;NS=2504;DP=14745;EAS_AF=0.4563;AMR_AF=0.7622;AFR_AF=0.5333;EUR_AF=0.8807;SAS_AF=0.8661;AA=T|||;VT=SNP
8	60429920	rs78105106	T	C	100	PASS	AC=507;AF=0.101238;AN=5008;NS=2504;DP=13754;EAS_AF=0.1091;AMR_AF=0.0476;AFR_AF=0.2458;EUR_AF=0.008;SAS_AF=0.0317;AA=C|||;VT=SNP
8	60430042	rs183092312	C	T	100	PASS	AC=18;AF=0.00359425;AN=5008;NS=2504;DP=14551;EAS_AF=0.0179;AMR_AF=0;AFR_AF=0;EUR_AF=0;SAS_AF=0;AA=C|||;VT=SNP
8	60430255	rs2056264	C	A	100	PASS	AC=3550;AF=0.708866;AN=5008;NS=2504;DP=16378;EAS_AF=0.4563;AMR_AF=0.7752;AFR_AF=0.6203;EUR_AF=0.8807;SAS_AF=0.865;AA=A|||;VT=SNP
8	60430666	rs11985703	T	G	100	PASS	AC=507;AF=0.101238;AN=5008;NS=2504;DP=17628;EAS_AF=0.1091;AMR_AF=0.0476;AFR_AF=0.2458;EUR_AF=0.008;SAS_AF=0.0317;AA=G|||;VT=SNP
8	60432560	rs74690536	G	C	100	PASS	AC=177;AF=0.0353435;AN=5008;NS=2504;DP=16648;EAS_AF=0.1091;AMR_AF=0.0231;AFR_AF=0.0098;EUR_AF=0.007;SAS_AF=0.0317;AA=G|||;VT=SNP
8	60433088	rs76362388	C	T	100	PASS	AC=167;AF=0.0333466;AN=5008;NS=2504;DP=16902;EAS_AF=0.1091;AMR_AF=0.0245;AFR_AF=0.0015;EUR_AF=0.007;SAS_AF=0.0317;AA=C|||;VT=SNP
8	60433748	rs28620992	T	C	100	PASS	AC=270;AF=0.0539137;AN=5008;NS=2504;DP=18989;EAS_AF=0.1091;AMR_AF=0.0346;AFR_AF=0.0741;EUR_AF=0.007;SAS_AF=0.0317;AA=T|||;VT=SNP
8	60435234	rs2467607	C	T	100	PASS	AC=4130;AF=0.824681;AN=5008;NS=2504;DP=14273;EAS_AF=0.5645;AMR_AF=0.8271;AFR_AF=0.9191;EUR_AF=0.8897;SAS_AF=0.8967;AA=T|||;VT=SNP
8	60435256	rs79676335	A	T	100	PASS	AC=166;AF=0.033147;AN=5008;NS=2504;DP=14022;EAS_AF=0.1091;AMR_AF=0.0231;AFR_AF=0.0015;EUR_AF=0.007;SAS_AF=0.0317;AA=A|||;VT=SNP
8	60436142	rs57795921	T	A	100	PASS	AC=269;AF=0.0537141;AN=5008;NS=2504;DP=20932;EAS_AF=0.1101;AMR_AF=0.0346;AFR_AF=0.0726;EUR_AF=0.007;SAS_AF=0.0317;AA=T|||;VT=SNP
8	60437335	rs2460266	A	G	100	PASS	AC=3929;AF=0.784545;AN=5008;NS=2504;DP=18509;EAS_AF=0.4554;AMR_AF=0.804;AFR_AF=0.8918;EUR_AF=0.8817;SAS_AF=0.865;AA=G|||;VT=SNP
8	60438309	rs74197325	A	T	100	PASS	AC=137;AF=0.0273562;AN=5008;NS=2504;DP=22415;EAS_AF=0.0893;AMR_AF=0.0591;AFR_AF=0.0015;EUR_AF=0;SAS_AF=0.0041;AA=A|||;VT=SNP
8	60439384	rs2460267	T	A	100	PASS	AC=1653;AF=0.330072;AN=5008;NS=2504;DP=18022;EAS_AF=0.3373;AMR_AF=0.3386;AFR_AF=0.2867;EUR_AF=0.3767;SAS_AF=0.3272;AA=T|||;VT=SNP
8	60439744	rs76312247	A	T	100	PASS	AC=176;AF=0.0351438;AN=5008;NS=2504;DP=18225;EAS_AF=0.1101;AMR_AF=0.0231;AFR_AF=0.0083;EUR_AF=0.007;SAS_AF=0.0317;AA=A|||;VT=SNP
8	60443509	rs1519066	G	T	100	PASS	AC=1675;AF=0.334465;AN=5008;NS=2504;DP=18079;EAS_AF=0.3373;AMR_AF=0.3386;AFR_AF=0.3056;EUR_AF=0.3748;SAS_AF=0.3262;AA=G|||;VT=SNP
8	60444689	rs117052068	G	A	100	PASS	AC=29;AF=0.00579073;AN=5008;NS=2504;DP=17313;EAS_AF=0.0288;AMR_AF=0;AFR_AF=0;EUR_AF=0;SAS_AF=0;AA=G|||;VT=SNP
8	60445734	rs2139231	A	G	100	PASS	AC=4031;AF=0.804912;AN=5008;NS=2504;DP=16428;EAS_AF=0.4673;AMR_AF=0.8069;AFR_AF=0.9448;EUR_AF=0.8867;SAS_AF=0.8783;AA=G|||;VT=SNP
8	60447727	rs187853071	G	T	100	PASS	AC=9;AF=0.00179712;AN=5008;NS=2504;DP=19849;EAS_AF=0.0089;AMR_AF=0;AFR_AF=0;EUR_AF=0;SAS_AF=0;AA=G|||;VT=SNP
8	60449043	rs369875714	C	G	100	PASS	AC=147;AF=0.029353;AN=5008;NS=2504;DP=19405;EAS_AF=0.0992;AMR_AF=0.0591;AFR_AF=0.0015;EUR_AF=0;SAS_AF=0.0041;AA=C|||;VT=SNP
8	60451208	rs200845345	T	G	100	PASS	AC=116;AF=0.0231629;AN=5008;NS=2504;DP=25393;EAS_AF=0.0298;AMR_AF=0.0043;AFR_AF=0.0144;EUR_AF=0.008;SAS_AF=0.0573;AA=T|||;VT=SNP
8	60457004	rs141591778	A	C	100	PASS	AC=15;AF=0.00299521;AN=5008;NS=2504;DP=10930;EAS_AF=0.0129;AMR_AF=0;AFR_AF=0;EUR_AF=0;SAS_AF=0.002;AA=A|||;VT=SNP
8	60457149	rs117835864	C	T	100	PASS	AC=45;AF=0.00898562;AN=5008;NS=2504;DP=20499;EAS_AF=0.0427;AMR_AF=0;AFR_AF=0;EUR_AF=0.001;SAS_AF=0.001;AA=C|||;VT=SNP
8	60457741	rs139727441	C	T	100	PASS	AC=58;AF=0.0115815;AN=5008;NS=2504;DP=15712;EAS_AF=0.0546;AMR_AF=0;AFR_AF=0.0008;EUR_AF=0;SAS_AF=0.002;AA=C|||;VT=SNP
8	60458038	rs2467610	T	C	100	PASS	AC=4031;AF=0.804912;AN=5008;NS=2504;DP=17086;EAS_AF=0.4683;AMR_AF=0.8069;AFR_AF=0.9448;EUR_AF=0.8867;SAS_AF=0.8773;AA=t|||;VT=SNP
8	60458178	rs2056265	G	A	100	PASS	AC=4251;AF=0.848842;AN=5008;NS=2504;DP=16449;EAS_AF=0.5744;AMR_AF=0.8314;AFR_AF=0.9826;EUR_AF=0.8976;SAS_AF=0.9131;AA=A|||;VT=SNP
8	60458200	rs118150148	C	T	100	PASS	AC=21;AF=0.00419329;AN=5008;NS=2504;DP=16598;EAS_AF=0.0198;AMR_AF=0;AFR_AF=0;EUR_AF=0.001;SAS_AF=0;AA=C|||;VT=SNP
8	60460074	rs7357459	A	G	100	PASS	AC=3746;AF=0.748003;AN=5008;NS=2504;DP=11555;EAS_AF=0.4663;AMR_AF=0.7723;AFR_AF=0.7481;EUR_AF=0.8857;SAS_AF=0.8793;AA=a|||;VT=SNP
8	60460240	rs2460270	C	T	100	PASS	AC=1669;AF=0.333267;AN=5008;NS=2504;DP=18731;EAS_AF=0.3353;AMR_AF=0.3285;AFR_AF=0.292;EUR_AF=0.3618;SAS_AF=0.3609;AA=C|||;VT=SNP
8	60460884	rs2467606	T	C	100	PASS	AC=4040;AF=0.806709;AN=5008;NS=2504;DP=18786;EAS_AF=0.4663;AMR_AF=0.8069;AFR_AF=0.9508;EUR_AF=0.8877;SAS_AF=0.8793;AA=T|||;VT=SNP
8	60461459	rs62504673	C	G	100	PASS	AC=1496;AF=0.298722;AN=5008;NS=2504;DP=15906;EAS_AF=0.13;AMR_AF=0.4078;AFR_AF=0.0431;EUR_AF=0.5199;SAS_AF=0.5133;AA=C|||;VT=SNP
8	60462354	rs4487752	G	A	100	PASS	AC=3327;AF=0.664337;AN=5008;NS=2504;DP=18588;EAS_AF=0.6627;AMR_AF=0.6715;AFR_AF=0.7065;EUR_AF=0.6352;SAS_AF=0.6339;AA=A|||;VT=SNP
8	60465955	rs13259348	A	C	100	PASS	AC=1610;AF=0.321486;AN=5008;NS=2504;DP=18068;EAS_AF=0.5337;AMR_AF=0.2464;AFR_AF=0.5015;EUR_AF=0.1163;SAS_AF=0.1237;AA=C|||;VT=SNP
8	60467072	rs66506970	C	G	100	PASS	AC=984;AF=0.196486;AN=5008;NS=2504;DP=17225;EAS_AF=0.5357;AMR_AF=0.1931;AFR_AF=0.0552;EUR_AF=0.1143;SAS_AF=0.1247;AA=C|||;VT=SNP
8	60467611	rs7009456	A	G	100	PASS	AC=3342;AF=0.667332;AN=5008;NS=2504;DP=15809;EAS_AF=0.6687;AMR_AF=0.6758;AFR_AF=0.6846;EUR_AF=0.6471;SAS_AF=0.6575;AA=G|||;VT=SNP
8	60468372	rs4463409	C	T	100	PASS	AC=1240;AF=0.247604;AN=5008;NS=2504;DP=19944;EAS_AF=0.5337;AMR_AF=0.2334;AFR_AF=0.2352;EUR_AF=0.1113;SAS_AF=0.1196;AA=C|||;VT=SNP
8	60469380	rs10957100	G	A	100	PASS	AC=1443;AF=0.288139;AN=5008;NS=2504;DP=15625;EAS_AF=0.5198;AMR_AF=0.232;AFR_AF=0.2731;EUR_AF=0.0974;SAS_AF=0.3057;AA=A|||;VT=SNP
8	60469516	rs11998654	T	C	100	PASS	AC=387;AF=0.0772764;AN=5008;NS=2504;DP=17389;EAS_AF=0.0218;AMR_AF=0.0259;AFR_AF=0.2504;EUR_AF=0.004;SAS_AF=0.0123;AA=T|||;VT=SNP
8	60469791	rs6471793	G	A	100	PASS	AC=4156;AF=0.829872;AN=5008;NS=2504;DP=17027;EAS_AF=0.6905;AMR_AF=0.7133;AFR_AF=0.9357;EUR_AF=0.8539;SAS_AF=0.8885;AA=A|||;VT=SNP
8	60470686	rs4607594	T	C	100	PASS	AC=4324;AF=0.863419;AN=5008;NS=2504;DP=20647;EAS_AF=0.7351;AMR_AF=0.7334;AFR_AF=0.9909;EUR_AF=0.8658;SAS_AF=0.9131;AA=C|||;VT=SNP
8	60470787	rs16924985	T	G	100	PASS	AC=185;AF=0.0369409;AN=5008;NS=2504;DP=19321;EAS_AF=0.0139;AMR_AF=0.2032;AFR_AF=0.0038;EUR_AF=0.0199;SAS_AF=0.0051;AA=T|||;VT=SNP
8	60471826	rs10107230	C	T	100	PASS	AC=244;AF=0.048722;AN=5008;NS=2504;DP=17956;EAS_AF=0.0288;AMR_AF=0.0101;AFR_AF=0.1407;EUR_AF=0.002;SAS_AF=0.0204;AA=C|||;VT=SNP
8	60472466	rs73681887	G	A	100	PASS	AC=221;AF=0.0441294;AN=5008;NS=2504;DP=17106;EAS_AF=0.0288;AMR_AF=0.0101;AFR_AF=0.1233;EUR_AF=0.002;SAS_AF=0.0204;AA=G|||;VT=SNP
8	60473372	rs75811052	A	G	100	PASS	AC=539;AF=0.107628;AN=5008;NS=2504;DP=4136;EAS_AF=0.2331;AMR_AF=0.0519;AFR_AF=0.1263;EUR_AF=0.007;SAS_AF=0.0961;AA=A|||;VT=SNP
8	60474058	rs12056330	G	C	100	PASS	AC=27;AF=0.00539137;AN=5008;NS=2504;DP=14463;EAS_AF=0.0268;AMR_AF=0;AFR_AF=0;EUR_AF=0;SAS_AF=0;AA=G|||;VT=SNP
8	60474811	rs4376488	A	C	100	PASS	AC=4365;AF=0.871605;AN=5008;NS=2504;DP=18004;EAS_AF=0.7788;AMR_AF=0.719;AFR_AF=0.9924;EUR_AF=0.8658;SAS_AF=0.9182;AA=C|||;VT=SNP
8	60475080	rs78150391	C	T	100	PASS	AC=410;AF=0.081869;AN=5008;NS=2504;DP=17815;EAS_AF=0.0109;AMR_AF=0.1138;AFR_AF=0.0166;EUR_AF=0.163;SAS_AF=0.137;AA=C|||;VT=SNP
8	60476101	rs11993956	A	T	100	PASS	AC=1176;AF=0.234824;AN=5008;NS=2504;DP=13301;EAS_AF=0.2718;AMR_AF=0.1398;AFR_AF=0.444;EUR_AF=0.0885;SAS_AF=0.1319;AA=T|||;VT=SNP
8	60476396	rs12542736	G	A	100	PASS	AC=1565;AF=0.3125;AN=5008;NS=2504;DP=8988;EAS_AF=0.379;AMR_AF=0.2277;AFR_AF=0.1324;EUR_AF=0.3201;SAS_AF=0.5399;AA=G|||;VT=SNP
8	60476673	rs6982160	C	T	100	PASS	AC=447;AF=0.0892572;AN=5008;NS=2504;DP=12450;EAS_AF=0.0278;AMR_AF=0.0403;AFR_AF=0.2784;EUR_AF=0.001;SAS_AF=0.0225;AA=C|||;VT=SNP
8	60476691	rs7002385	T	C	100	PASS	AC=3116;AF=0.622204;AN=5008;NS=2504;DP=12764;EAS_AF=0.6518;AMR_AF=0.3862;AFR_AF=0.8419;EUR_AF=0.4145;SAS_AF=0.6759;AA=C|||;VT=SNP
8	60477969	rs12056448	T	G	100	PASS	AC=1564;AF=0.3123;AN=5008;NS=2504;DP=19921;EAS_AF=0.379;AMR_AF=0.2277;AFR_AF=0.1316;EUR_AF=0.3211;SAS_AF=0.5389;AA=T|||;VT=SNP
8	60478117	rs7827918	A	G	100	PASS	AC=3120;AF=0.623003;AN=5008;NS=2504;DP=18618;EAS_AF=0.6528;AMR_AF=0.3862;AFR_AF=0.8434;EUR_AF=0.4165;SAS_AF=0.6748;AA=G|||;VT=SNP
8	60478238	rs7828101	A	G	100	PASS	AC=596;AF=0.11901;AN=5008;NS=2504;DP=19197;EAS_AF=0.0278;AMR_AF=0.0836;AFR_AF=0.295;EUR_AF=0.0835;SAS_AF=0.0368;AA=A|||;VT=SNP
8	60479595	rs6989690	T	A	100	PASS	AC=1174;AF=0.234425;AN=5008;NS=2504;DP=16685;EAS_AF=0.2728;AMR_AF=0.1398;AFR_AF=0.4455;EUR_AF=0.0885;SAS_AF=0.1268;AA=A|||;VT=SNP
8	60479727	rs74941756	A	G	100	PASS	AC=449;AF=0.0896565;AN=5008;NS=2504;DP=16305;EAS_AF=0.0278;AMR_AF=0.0403;AFR_AF=0.2799;EUR_AF=0.001;SAS_AF=0.0225;AA=A|||;VT=SNP
8	60480106	rs77039103	G	A	100	PASS	AC=583;AF=0.116414;AN=5008;NS=2504;DP=16037;EAS_AF=0.2411;AMR_AF=0.0562;AFR_AF=0.1566;EUR_AF=0.006;SAS_AF=0.09;AA=G|||;VT=SNP
8	60480754	rs12679673	A	C	100	PASS	AC=606;AF=0.121006;AN=5008;NS=2504;DP=15928;EAS_AF=0.2421;AMR_AF=0.0591;AFR_AF=0.1679;EUR_AF=0.006;SAS_AF=0.0951;AA=A|||;VT=SNP
8	60480848	rs7013275	A	C	100	PASS	AC=716;AF=0.142971;AN=5008;NS=2504;DP=14954;EAS_AF=0.0575;AMR_AF=0.111;AFR_AF=0.3011;EUR_AF=0.1074;SAS_AF=0.0767;AA=A|||;VT=SNP
8	60480877	rs12679692	A	G	100	PASS	AC=606;AF=0.121006;AN=5008;NS=2504;DP=15237;EAS_AF=0.2421;AMR_AF=0.0591;AFR_AF=0.1679;EUR_AF=0.006;SAS_AF=0.0951;AA=A|||;VT=SNP
8	60482112	rs113057806	G	C	100	PASS	AC=603;AF=0.120407;AN=5008;NS=2504;DP=15772;EAS_AF=0.2421;AMR_AF=0.0591;AFR_AF=0.1679;EUR_AF=0.006;SAS_AF=0.092;AA=G|||;VT=SNP
8	60482306	rs7813510	G	C	100	PASS	AC=591;AF=0.118011;AN=5008;NS=2504;DP=13264;EAS_AF=0.0278;AMR_AF=0.0807;AFR_AF=0.2935;EUR_AF=0.0825;SAS_AF=0.0368;AA=G|||;VT=SNP
8	60482794	rs72655561	C	T	100	PASS	AC=123;AF=0.0245607;AN=5008;NS=2504;DP=16374;EAS_AF=0.0248;AMR_AF=0.0216;AFR_AF=0.0068;EUR_AF=0.0447;SAS_AF=0.0297;AA=C|||;VT=SNP
8	60482795	rs62504676	A	G	100	PASS	AC=1580;AF=0.315495;AN=5008;NS=2504;DP=16396;EAS_AF=0.3552;AMR_AF=0.2421;AFR_AF=0.1324;EUR_AF=0.3439;SAS_AF=0.545;AA=A|||;VT=SNP
8	60483166	rs76395680	G	A	100	PASS	AC=431;AF=0.0860623;AN=5008;NS=2504;DP=18852;EAS_AF=0.0278;AMR_AF=0.0375;AFR_AF=0.2678;EUR_AF=0.001;SAS_AF=0.0225;AA=G|||;VT=SNP
8	60483306	rs76672959	T	C	100	PASS	AC=445;AF=0.0888578;AN=5008;NS=2504;DP=17425;EAS_AF=0.0288;AMR_AF=0.0375;AFR_AF=0.2776;EUR_AF=0.001;SAS_AF=0.0225;AA=T|||;VT=SNP
8	60484424	rs10093244	T	G	100	PASS	AC=1577;AF=0.314896;AN=5008;NS=2504;DP=18099;EAS_AF=0.3393;AMR_AF=0.2435;AFR_AF=0.1415;EUR_AF=0.3469;SAS_AF=0.5419;AA=T|||;VT=SNP
8	60485588	rs4265173	G	C	100	PASS	AC=3131;AF=0.6252;AN=5008;NS=2504;DP=14449;EAS_AF=0.626;AMR_AF=0.402;AFR_AF=0.8427;EUR_AF=0.4394;SAS_AF=0.68;AA=C|||;VT=SNP
8	60486037	rs7832257	A	G	100	PASS	AC=1229;AF=0.245407;AN=5008;NS=2504;DP=15954;EAS_AF=0.2857;AMR_AF=0.1412;AFR_AF=0.4728;EUR_AF=0.0885;SAS_AF=0.1319;AA=G|||;VT=SNP
8	60488768	rs79895102	C	A	100	PASS	AC=591;AF=0.118011;AN=5008;NS=2504;DP=16523;EAS_AF=0.0278;AMR_AF=0.0807;AFR_AF=0.2943;EUR_AF=0.0815;SAS_AF=0.0368;AA=C|||;VT=SNP
8	60488903	rs77724712	G	A	100	PASS	AC=622;AF=0.124201;AN=5008;NS=2504;DP=16808;EAS_AF=0.2579;AMR_AF=0.0591;AFR_AF=0.1679;EUR_AF=0.006;SAS_AF=0.0951;AA=G|||;VT=SNP
8	60489356	rs79154825	A	G	100	PASS	AC=622;AF=0.124201;AN=5008;NS=2504;DP=17690;EAS_AF=0.2579;AMR_AF=0.0591;AFR_AF=0.1679;EUR_AF=0.006;SAS_AF=0.0951;AA=A|||;VT=SNP
8	60491374	rs143536276	C	T	100	PASS	AC=445;AF=0.0888578;AN=5008;NS=2504;DP=18096;EAS_AF=0.0278;AMR_AF=0.0375;AFR_AF=0.2784;EUR_AF=0.001;SAS_AF=0.0225;AA=C|||;VT=SNP
8	60492377	rs76426830	G	T	100	PASS	AC=621;AF=0.124002;AN=5008;NS=2504;DP=14529;EAS_AF=0.2569;AMR_AF=0.0591;AFR_AF=0.1679;EUR_AF=0.006;SAS_AF=0.0951;AA=G|||;VT=SNP
8	60493943	rs188956204	G	C	100	PASS	AC=13;AF=0.00259585;AN=5008;NS=2504;DP=18650;EAS_AF=0.0129;AMR_AF=0;AFR_AF=0;EUR_AF=0;SAS_AF=0;AA=G|||;VT=SNP
8	60494113	rs7845843	G	A	100	PASS	AC=595;AF=0.11881;AN=5008;NS=2504;DP=17347;EAS_AF=0.0278;AMR_AF=0.0821;AFR_AF=0.2965;EUR_AF=0.0815;SAS_AF=0.0368;AA=g|||;VT=SNP
8	60494513	rs75805211	C	T	100	PASS	AC=46;AF=0.0091853;AN=5008;NS=2504;DP=15266;EAS_AF=0.0278;AMR_AF=0;AFR_AF=0;EUR_AF=0;SAS_AF=0.0184;AA=C|||;VT=SNP
8	60494693	rs28457151	C	T	100	PASS	AC=1480;AF=0.295527;AN=5008;NS=2504;DP=15765;EAS_AF=0.3383;AMR_AF=0.2392;AFR_AF=0.0749;EUR_AF=0.3469;SAS_AF=0.5368;AA=C|||;VT=SNP
8	60494752	rs12674637	T	G	100	PASS	AC=624;AF=0.124601;AN=5008;NS=2504;DP=15957;EAS_AF=0.2579;AMR_AF=0.0591;AFR_AF=0.1657;EUR_AF=0.006;SAS_AF=0.1002;AA=T|||;VT=SNP
8	60496742	rs9298016	C	T	100	PASS	AC=1213;AF=0.242212;AN=5008;NS=2504;DP=13606;EAS_AF=0.2857;AMR_AF=0.1398;AFR_AF=0.4629;EUR_AF=0.0875;SAS_AF=0.1309;AA=T|||;VT=SNP
8	60497078	rs77635330	A	T	100	PASS	AC=435;AF=0.086861;AN=5008;NS=2504;DP=15077;EAS_AF=0.0278;AMR_AF=0.0375;AFR_AF=0.2708;EUR_AF=0.001;SAS_AF=0.0225;AA=A|||;VT=SNP
8	60497232	rs4466389	T	G	100	PASS	AC=3127;AF=0.624401;AN=5008;NS=2504;DP=18869;EAS_AF=0.626;AMR_AF=0.402;AFR_AF=0.8427;EUR_AF=0.4384;SAS_AF=0.6769;AA=G|||;VT=SNP
8	60497667	rs76170191	T	A	100	PASS	AC=19;AF=0.00379393;AN=5008;NS=2504;DP=21174;EAS_AF=0.0179;AMR_AF=0;AFR_AF=0;EUR_AF=0;SAS_AF=0.001;AA=T|||;VT=SNP
8	60498431	rs4266639	A	G	100	PASS	AC=583;AF=0.116414;AN=5008;NS=2504;DP=17185;EAS_AF=0.2986;AMR_AF=0.0533;AFR_AF=0.0938;EUR_AF=0.006;SAS_AF=0.1176;AA=A|||;VT=SNP
8	60498503	rs4278140	T	C	100	PASS	AC=1760;AF=0.351438;AN=5008;NS=2504;DP=19312;EAS_AF=0.3323;AMR_AF=0.2882;AFR_AF=0.1483;EUR_AF=0.4493;SAS_AF=0.59;AA=T|||;VT=SNP
8	60498631	rs78169108	A	G	100	PASS	AC=401;AF=0.0800719;AN=5008;NS=2504;DP=19730;EAS_AF=0.0248;AMR_AF=0.0375;AFR_AF=0.2481;EUR_AF=0.001;SAS_AF=0.0215;AA=A|||;VT=SNP
8	60499342	rs7828435	T	C	100	PASS	AC=3073;AF=0.613618;AN=5008;NS=2504;DP=21746;EAS_AF=0.619;AMR_AF=0.3862;AFR_AF=0.8109;EUR_AF=0.4374;SAS_AF=0.684;AA=C|||;VT=SNP
8	60499937	rs79106610	C	T	100	PASS	AC=580;AF=0.115815;AN=5008;NS=2504;DP=19109;EAS_AF=0.253;AMR_AF=0.0519;AFR_AF=0.1445;EUR_AF=0.006;SAS_AF=0.0941;AA=C|||;VT=SNP
8	60501183	rs11988922	A	T	100	PASS	AC=451;AF=0.0900559;AN=5008;NS=2504;DP=21240;EAS_AF=0.0357;AMR_AF=0.0389;AFR_AF=0.2769;EUR_AF=0.001;SAS_AF=0.0215;AA=A|||;VT=SNP
8	60502035	rs6993845	G	C	100	PASS	AC=445;AF=0.0888578;AN=5008;NS=2504;DP=15212;EAS_AF=0.0357;AMR_AF=0.0389;AFR_AF=0.2723;EUR_AF=0.001;SAS_AF=0.0215;AA=G|||;VT=SNP
8	60502242	rs75755415	G	A	100	PASS	AC=427;AF=0.0852636;AN=5008;NS=2504;DP=15150;EAS_AF=0.0357;AMR_AF=0.0389;AFR_AF=0.2587;EUR_AF=0.001;SAS_AF=0.0215;AA=G|||;VT=SNP
8	60503222	rs78069328	G	A	100	PASS	AC=450;AF=0.0898562;AN=5008;NS=2504;DP=15961;EAS_AF=0.0357;AMR_AF=0.0389;AFR_AF=0.2761;EUR_AF=0.001;SAS_AF=0.0215;AA=G|||;VT=SNP
8	60505005	rs4588843	G	A	100	PASS	AC=4270;AF=0.852636;AN=5008;NS=2504;DP=16020;EAS_AF=0.7698;AMR_AF=0.7248;AFR_AF=0.8994;EUR_AF=0.8907;SAS_AF=0.9264;AA=A|||;VT=SNP
8	60506715	rs75381576	C	A	100	PASS	AC=427;AF=0.0852636;AN=5008;NS=2504;DP=18923;EAS_AF=0.0357;AMR_AF=0.0389;AFR_AF=0.2587;EUR_AF=0.001;SAS_AF=0.0215;AA=C|||;VT=SNP
8	60506811	rs11991543	T	C	100	PASS	AC=444;AF=0.0886581;AN=5008;NS=2504;DP=19876;EAS_AF=0.0357;AMR_AF=0.0389;AFR_AF=0.2716;EUR_AF=0.001;SAS_AF=0.0215;AA=T|||;VT=SNP
8	60506928	rs117347707	C	T	100	PASS	AC=34;AF=0.00678914;AN=5008;NS=2504;DP=16439;EAS_AF=0.0327;AMR_AF=0;AFR_AF=0;EUR_AF=0;SAS_AF=0.001;AA=C|||;VT=SNP
8	60506977	rs72655566	A	G	100	PASS	AC=105;AF=0.0209665;AN=5008;NS=2504;DP=14468;EAS_AF=0.0129;AMR_AF=0.0159;AFR_AF=0.0068;EUR_AF=0.0437;SAS_AF=0.0286;AA=A|||;VT=SNP
8	60509643	rs79511273	G	T	100	PASS	AC=582;AF=0.116214;AN=5008;NS=2504;DP=17707;EAS_AF=0.253;AMR_AF=0.0519;AFR_AF=0.1445;EUR_AF=0.008;SAS_AF=0.0941;AA=G|||;VT=SNP
8	60510524	rs6471794	A	G	100	PASS	AC=4348;AF=0.868211;AN=5008;NS=2504;DP=17063;EAS_AF=0.7698;AMR_AF=0.7291;AFR_AF=0.9546;EUR_AF=0.8917;SAS_AF=0.9274;AA=G|||;VT=SNP
8	60510787	rs11986421	C	T	100	PASS	AC=445;AF=0.0888578;AN=5008;NS=2504;DP=17442;EAS_AF=0.0357;AMR_AF=0.0389;AFR_AF=0.2723;EUR_AF=0.001;SAS_AF=0.0215;AA=C|||;VT=SNP
8	60511106	rs16925000	C	T	100	PASS	AC=580;AF=0.115815;AN=5008;NS=2504;DP=18719;EAS_AF=0.253;AMR_AF=0.0519;AFR_AF=0.1445;EUR_AF=0.006;SAS_AF=0.0941;AA=C|||;VT=SNP
8	60511777	rs75314100	C	A	100	PASS	AC=580;AF=0.115815;AN=5008;NS=2504;DP=18109;EAS_AF=0.253;AMR_AF=0.0519;AFR_AF=0.1445;EUR_AF=0.006;SAS_AF=0.0941;AA=C|||;VT=SNP
8	60512621	rs143265625	A	T	100	PASS	AC=25;AF=0.00499201;AN=5008;NS=2504;DP=15395;EAS_AF=0.0248;AMR_AF=0;AFR_AF=0;EUR_AF=0;SAS_AF=0;AA=A|||;VT=SNP
8	60513088	rs6986251	A	C	100	PASS	AC=1528;AF=0.305112;AN=5008;NS=2504;DP=19255;EAS_AF=0.3274;AMR_AF=0.2349;AFR_AF=0.1029;EUR_AF=0.3539;SAS_AF=0.5552;AA=A|||;VT=SNP
8	60513733	rs80159675	G	A	100	PASS	AC=441;AF=0.0880591;AN=5008;NS=2504;DP=16673;EAS_AF=0.0347;AMR_AF=0.0389;AFR_AF=0.27;EUR_AF=0.001;SAS_AF=0.0215;AA=G|||;VT=SNP
8	60514487	rs12547681	T	G	100	PASS	AC=1720;AF=0.34345;AN=5008;NS=2504;DP=16891;EAS_AF=0.3274;AMR_AF=0.2839;AFR_AF=0.1589;EUR_AF=0.4284;SAS_AF=0.5644;AA=T|||;VT=SNP
8	60516262	rs77867026	A	G	100	PASS	AC=581;AF=0.116014;AN=5008;NS=2504;DP=18930;EAS_AF=0.253;AMR_AF=0.0519;AFR_AF=0.1452;EUR_AF=0.006;SAS_AF=0.0941;AA=A|||;VT=SNP
8	60516598	rs11992478	G	A	100	PASS	AC=471;AF=0.0940495;AN=5008;NS=2504;DP=18954;EAS_AF=0.0357;AMR_AF=0.0403;AFR_AF=0.2912;EUR_AF=0.001;SAS_AF=0.0215;AA=A|||;VT=SNP
8	60518326	rs77352119	T	A	100	PASS	AC=444;AF=0.0886581;AN=5008;NS=2504;DP=17913;EAS_AF=0.0357;AMR_AF=0.0389;AFR_AF=0.2716;EUR_AF=0.001;SAS_AF=0.0215;AA=T|||;VT=SNP
8	60518334	rs4738780	G	A	100	PASS	AC=581;AF=0.116014;AN=5008;NS=2504;DP=17983;EAS_AF=0.253;AMR_AF=0.0519;AFR_AF=0.1452;EUR_AF=0.006;SAS_AF=0.0941;AA=G|||;VT=SNP
8	60519283	rs6990717	G	A	100	PASS	AC=2801;AF=0.559305;AN=5008;NS=2504;DP=21072;EAS_AF=0.6151;AMR_AF=0.3775;AFR_AF=0.6165;EUR_AF=0.4364;SAS_AF=0.68;AA=A|||;VT=SNP
8	60519383	rs79757597	T	C	100	PASS	AC=70;AF=0.0139776;AN=5008;NS=2504;DP=19406;EAS_AF=0.0675;AMR_AF=0.0014;AFR_AF=0;EUR_AF=0;SAS_AF=0.001;AA=T|||;VT=SNP
8	60520375	rs74464673	C	T	100	PASS	AC=581;AF=0.116014;AN=5008;NS=2504;DP=18949;EAS_AF=0.253;AMR_AF=0.0519;AFR_AF=0.1452;EUR_AF=0.006;SAS_AF=0.0941;AA=C|||;VT=SNP
8	60520492	rs10957101	T	C	100	PASS	AC=2801;AF=0.559305;AN=5008;NS=2504;DP=19501;EAS_AF=0.6151;AMR_AF=0.3775;AFR_AF=0.6165;EUR_AF=0.4364;SAS_AF=0.68;AA=C|||;VT=SNP
8	60520876	rs79046393	A	G	100	PASS	AC=449;AF=0.0896565;AN=5008;NS=2504;DP=19609;EAS_AF=0.0357;AMR_AF=0.0389;AFR_AF=0.2746;EUR_AF=0.002;SAS_AF=0.0215;AA=A|||;VT=SNP
8	60521559	rs76420090	T	C	100	PASS	AC=447;AF=0.0892572;AN=5008;NS=2504;DP=9827;EAS_AF=0.0357;AMR_AF=0.0389;AFR_AF=0.2746;EUR_AF=0.001;SAS_AF=0.0204;AA=T|||;VT=SNP
8	60521742	rs77823707	C	A	100	PASS	AC=583;AF=0.116414;AN=5008;NS=2504;DP=13453;EAS_AF=0.253;AMR_AF=0.0519;AFR_AF=0.1452;EUR_AF=0.008;SAS_AF=0.0941;AA=C|||;VT=SNP
8	60522878	rs4738781	T	C	100	PASS	AC=2351;AF=0.469449;AN=5008;NS=2504;DP=20440;EAS_AF=0.5774;AMR_AF=0.3386;AFR_AF=0.3419;EUR_AF=0.4354;SAS_AF=0.6585;AA=T|||;VT=SNP
8	60522992	rs76507481	G	T	100	PASS	AC=448;AF=0.0894569;AN=5008;NS=2504;DP=18320;EAS_AF=0.0357;AMR_AF=0.0389;AFR_AF=0.2746;EUR_AF=0.001;SAS_AF=0.0215;AA=G|||;VT=SNP
8	60523075	rs57023171	T	C	100	PASS	AC=1519;AF=0.303315;AN=5008;NS=2504;DP=19020;EAS_AF=0.3264;AMR_AF=0.232;AFR_AF=0.0998;EUR_AF=0.3529;SAS_AF=0.5542;AA=T|||;VT=SNP
8	60523142	rs10092481	A	C	100	PASS	AC=3075;AF=0.614018;AN=5008;NS=2504;DP=20782;EAS_AF=0.6161;AMR_AF=0.389;AFR_AF=0.8109;EUR_AF=0.4404;SAS_AF=0.684;AA=C|||;VT=SNP
8	60523380	rs11986217	A	G	100	PASS	AC=448;AF=0.0894569;AN=5008;NS=2504;DP=18630;EAS_AF=0.0357;AMR_AF=0.0389;AFR_AF=0.2746;EUR_AF=0.001;SAS_AF=0.0215;AA=A|||;VT=SNP
8	60523446	rs12547196	G	A	100	PASS	AC=581;AF=0.116014;AN=5008;NS=2504;DP=18960;EAS_AF=0.253;AMR_AF=0.0519;AFR_AF=0.1452;EUR_AF=0.006;SAS_AF=0.0941;AA=G|||;VT=SNP
8	60523685	rs78835291	T	A	100	PASS	AC=229;AF=0.0457268;AN=5008;NS=2504;DP=20932;EAS_AF=0.0317;AMR_AF=0.2392;AFR_AF=0.0045;EUR_AF=0.0199;SAS_AF=0.0051;AA=T|||;VT=SNP
8	60523774	rs16925035	A	C	100	PASS	AC=229;AF=0.0457268;AN=5008;NS=2504;DP=20959;EAS_AF=0.0317;AMR_AF=0.2392;AFR_AF=0.0045;EUR_AF=0.0199;SAS_AF=0.0051;AA=A|||;VT=SNP
8	60524049	rs28690501	G	A	100	PASS	AC=2353;AF=0.469848;AN=5008;NS=2504;DP=18914;EAS_AF=0.5794;AMR_AF=0.3386;AFR_AF=0.3419;EUR_AF=0.4354;SAS_AF=0.6585;AA=G|||;VT=SNP
8	60524457	rs10099680	A	G	100	PASS	AC=2353;AF=0.469848;AN=5008;NS=2504;DP=14069;EAS_AF=0.5794;AMR_AF=0.3386;AFR_AF=0.3419;EUR_AF=0.4354;SAS_AF=0.6585;AA=A|||;VT=SNP
8	60524823	rs74518918	T	C	100	PASS	AC=448;AF=0.0894569;AN=5008;NS=2504;DP=14681;EAS_AF=0.0357;AMR_AF=0.0389;AFR_AF=0.2746;EUR_AF=0.001;SAS_AF=0.0215;AA=T|||;VT=SNP
8	60525083	rs4406382	C	G	100	PASS	AC=3153;AF=0.629593;AN=5008;NS=2504;DP=16746;EAS_AF=0.6161;AMR_AF=0.3948;AFR_AF=0.8661;EUR_AF=0.4414;SAS_AF=0.684;AA=G|||;VT=SNP
8	60525796	rs7838646	T	C	100	PASS	AC=1777;AF=0.354832;AN=5008;NS=2504;DP=18568;EAS_AF=0.3274;AMR_AF=0.2882;AFR_AF=0.1989;EUR_AF=0.4294;SAS_AF=0.5644;AA=T|||;VT=SNP
8	60526498	rs11986660	T	C	100	PASS	AC=447;AF=0.0892572;AN=5008;NS=2504;DP=11396;EAS_AF=0.0357;AMR_AF=0.0389;AFR_AF=0.2738;EUR_AF=0.001;SAS_AF=0.0215;AA=T|||;VT=SNP
8	60526565	rs10107875	C	T	100	PASS	AC=2801;AF=0.559305;AN=5008;NS=2504;DP=11867;EAS_AF=0.6151;AMR_AF=0.3775;AFR_AF=0.6165;EUR_AF=0.4364;SAS_AF=0.68;AA=T|||;VT=SNP
8	60527036	rs76739536	C	T	100	PASS	AC=580;AF=0.115815;AN=5008;NS=2504;DP=12295;EAS_AF=0.252;AMR_AF=0.0519;AFR_AF=0.1452;EUR_AF=0.006;SAS_AF=0.0941;AA=C|||;VT=SNP
8	60527353	rs12549965	G	A	100	PASS	AC=2814;AF=0.561901;AN=5008;NS=2504;DP=13035;EAS_AF=0.6151;AMR_AF=0.3775;AFR_AF=0.6263;EUR_AF=0.4364;SAS_AF=0.68;AA=A|||;VT=SNP
8	60528137	rs117394921	C	T	100	PASS	AC=104;AF=0.0207668;AN=5008;NS=2504;DP=14497;EAS_AF=0.0685;AMR_AF=0.0432;AFR_AF=0.0023;EUR_AF=0;SAS_AF=0.002;AA=C|||;VT=SNP
8	60528672	rs28679689	C	G	100	PASS	AC=2459;AF=0.491014;AN=5008;NS=2504;DP=23120;EAS_AF=0.5794;AMR_AF=0.3415;AFR_AF=0.4198;EUR_AF=0.4364;SAS_AF=0.6585;AA=c|||;VT=SNP
8	60529172	rs117224839	G	A	100	PASS	AC=26;AF=0.00519169;AN=5008;NS=2504;DP=19169;EAS_AF=0.0248;AMR_AF=0;AFR_AF=0;EUR_AF=0;SAS_AF=0.001;AA=G|||;VT=SNP
8	60529277	rs75229539	T	G	100	PASS	AC=25;AF=0.00499201;AN=5008;NS=2504;DP=18851;EAS_AF=0.0248;AMR_AF=0;AFR_AF=0;EUR_AF=0;SAS_AF=0;AA=T|||;VT=SNP
8	60529722	rs6982265	C	T	100	PASS	AC=2896;AF=0.578275;AN=5008;NS=2504;DP=19519;EAS_AF=0.6151;AMR_AF=0.379;AFR_AF=0.6929;EUR_AF=0.4294;SAS_AF=0.68;AA=T|||;VT=SNP
8	60530323	rs115164289	T	C	100	PASS	AC=152;AF=0.0303514;AN=5008;NS=2504;DP=17944;EAS_AF=0.0357;AMR_AF=0.0058;AFR_AF=0.0681;EUR_AF=0.001;SAS_AF=0.0215;AA=T|||;VT=SNP
8	60530854	rs7008068	T	A	100	PASS	AC=3094;AF=0.617812;AN=5008;NS=2504;DP=14391;EAS_AF=0.6151;AMR_AF=0.389;AFR_AF=0.8253;EUR_AF=0.4414;SAS_AF=0.684;AA=G|||;VT=SNP
8	60533207	rs4131318	T	A	100	PASS	AC=727;AF=0.145168;AN=5008;NS=2504;DP=19026;EAS_AF=0.0188;AMR_AF=0.147;AFR_AF=0.1543;EUR_AF=0.2237;SAS_AF=0.181;AA=T|||;VT=SNP
8	60533280	rs12234974	A	T	100	PASS	AC=941;AF=0.187899;AN=5008;NS=2504;DP=18108;EAS_AF=0.3661;AMR_AF=0.0793;AFR_AF=0.0068;EUR_AF=0.1163;SAS_AF=0.3998;AA=A|||;VT=SNP
8	60533735	rs73680605	G	A	100	PASS	AC=592;AF=0.118211;AN=5008;NS=2504;DP=19033;EAS_AF=0.2262;AMR_AF=0.0634;AFR_AF=0.1543;EUR_AF=0.0229;SAS_AF=0.0951;AA=G|||;VT=SNP
8	60534026	rs62504688	T	G	100	PASS	AC=939;AF=0.1875;AN=5008;NS=2504;DP=18801;EAS_AF=0.3671;AMR_AF=0.0793;AFR_AF=0.0068;EUR_AF=0.1163;SAS_AF=0.3967;AA=T|||;VT=SNP
8	60534863	rs16925042	A	T	100	PASS	AC=940;AF=0.1877;AN=5008;NS=2504;DP=19310;EAS_AF=0.3671;AMR_AF=0.0793;AFR_AF=0.0068;EUR_AF=0.1163;SAS_AF=0.3978;AA=A|||;VT=SNP
8	60535550	rs7014422	G	A	100	PASS	AC=3135;AF=0.625998;AN=5008;NS=2504;DP=17545;EAS_AF=0.6369;AMR_AF=0.3963;AFR_AF=0.8389;EUR_AF=0.4334;SAS_AF=0.6881;AA=A|||;VT=SNP
8	60535824	rs6996733	T	C	100	PASS	AC=1825;AF=0.364417;AN=5008;NS=2504;DP=17126;EAS_AF=0.5933;AMR_AF=0.1542;AFR_AF=0.3752;EUR_AF=0.1412;SAS_AF=0.4928;AA=c|||;VT=SNP
8	60536387	rs3857968	G	C	100	PASS	AC=1122;AF=0.224042;AN=5008;NS=2504;DP=19783;EAS_AF=0.3671;AMR_AF=0.0879;AFR_AF=0.1384;EUR_AF=0.1183;SAS_AF=0.3978;AA=G|||;VT=SNP
8	60536988	rs73680606	C	A	100	PASS	AC=593;AF=0.118411;AN=5008;NS=2504;DP=18845;EAS_AF=0.2272;AMR_AF=0.0634;AFR_AF=0.1551;EUR_AF=0.0219;SAS_AF=0.0951;AA=C|||;VT=SNP
8	60537777	rs143115051	T	A	100	PASS	AC=20;AF=0.00399361;AN=5008;NS=2504;DP=19840;EAS_AF=0.0179;AMR_AF=0;AFR_AF=0.0008;EUR_AF=0;SAS_AF=0.001;AA=T|||;VT=SNP
8	60538321	rs7828085	C	T	100	PASS	AC=3079;AF=0.614816;AN=5008;NS=2504;DP=18946;EAS_AF=0.6359;AMR_AF=0.3919;AFR_AF=0.7995;EUR_AF=0.4324;SAS_AF=0.6892;AA=T|||;VT=SNP
8	60538407	rs73680620	T	C	100	PASS	AC=591;AF=0.118011;AN=5008;NS=2504;DP=18291;EAS_AF=0.2262;AMR_AF=0.0634;AFR_AF=0.1543;EUR_AF=0.0219;SAS_AF=0.0951;AA=T|||;VT=SNP
8	60538823	rs72655569	T	G	100	PASS	AC=1122;AF=0.224042;AN=5008;NS=2504;DP=14621;EAS_AF=0.3671;AMR_AF=0.0879;AFR_AF=0.1384;EUR_AF=0.1183;SAS_AF=0.3978;AA=T|||;VT=SNP
8	60539305	rs7003175	C	T	100	PASS	AC=1122;AF=0.224042;AN=5008;NS=2504;DP=17227;EAS_AF=0.3671;AMR_AF=0.0879;AFR_AF=0.1384;EUR_AF=0.1183;SAS_AF=0.3978;AA=T|||;VT=SNP
8	60540030	rs4321990	G	C	100	PASS	AC=1107;AF=0.221046;AN=5008;NS=2504;DP=19939;EAS_AF=0.3681;AMR_AF=0.0865;AFR_AF=0.1278;EUR_AF=0.1173;SAS_AF=0.3978;AA=G|||;VT=SNP
8	60540056	rs4460359	T	C	100	PASS	AC=1106;AF=0.220847;AN=5008;NS=2504;DP=19785;EAS_AF=0.3671;AMR_AF=0.0865;AFR_AF=0.1278;EUR_AF=0.1173;SAS_AF=0.3978;AA=T|||;VT=SNP
8	60540391	rs4518650	T	C	100	PASS	AC=940;AF=0.1877;AN=5008;NS=2504;DP=16907;EAS_AF=0.3671;AMR_AF=0.0793;AFR_AF=0.0068;EUR_AF=0.1163;SAS_AF=0.3978;AA=T|||;VT=SNP
8	60540964	rs7842002	A	G	100	PASS	AC=1122;AF=0.224042;AN=5008;NS=2504;DP=17806;EAS_AF=0.3671;AMR_AF=0.0879;AFR_AF=0.1384;EUR_AF=0.1183;SAS_AF=0.3978;AA=A|||;VT=SNP
8	60540985	rs73245952	A	T	100	PASS	AC=373;AF=0.0744808;AN=5008;NS=2504;DP=17479;EAS_AF=0.0248;AMR_AF=0.0403;AFR_AF=0.2383;EUR_AF=0;SAS_AF=0.0051;AA=A|||;VT=SNP
8	60541534	rs142259393	G	A	100	PASS	AC=33;AF=0.00658946;AN=5008;NS=2504;DP=17805;EAS_AF=0.0317;AMR_AF=0;AFR_AF=0;EUR_AF=0;SAS_AF=0.001;AA=G|||;VT=SNP
8	60542077	rs73245958	G	A	100	PASS	AC=362;AF=0.0722843;AN=5008;NS=2504;DP=19352;EAS_AF=0.0248;AMR_AF=0.0403;AFR_AF=0.23;EUR_AF=0;SAS_AF=0.0051;AA=g|||;VT=SNP
8	60542139	rs17252576	C	T	100	PASS	AC=629;AF=0.125599;AN=5008;NS=2504;DP=20050;EAS_AF=0.0169;AMR_AF=0.1441;AFR_AF=0.084;EUR_AF=0.2227;SAS_AF=0.181;AA=C|||;VT=SNP
8	60542774	rs12543836	G	A	100	PASS	AC=627;AF=0.1252;AN=5008;NS=2504;DP=18716;EAS_AF=0.2302;AMR_AF=0.0692;AFR_AF=0.1755;EUR_AF=0.0219;SAS_AF=0.0951;AA=G|||;VT=SNP
8	60543209	rs16925057	T	G	100	PASS	AC=594;AF=0.11861;AN=5008;NS=2504;DP=17656;EAS_AF=0.2272;AMR_AF=0.0634;AFR_AF=0.1558;EUR_AF=0.0219;SAS_AF=0.0951;AA=T|||;VT=SNP
8	60543992	rs9643511	A	C	100	PASS	AC=1123;AF=0.224241;AN=5008;NS=2504;DP=16664;EAS_AF=0.3681;AMR_AF=0.0879;AFR_AF=0.1384;EUR_AF=0.1183;SAS_AF=0.3978;AA=A|||;VT=SNP
8	60544006	rs10957102	A	C	100	PASS	AC=2560;AF=0.511182;AN=5008;NS=2504;DP=16807;EAS_AF=0.6121;AMR_AF=0.3012;AFR_AF=0.5356;EUR_AF=0.3638;SAS_AF=0.6748;AA=C|||;VT=SNP
8	60544178	rs149775208	T	C	100	PASS	AC=24;AF=0.00479233;AN=5008;NS=2504;DP=17837;EAS_AF=0.0238;AMR_AF=0;AFR_AF=0;EUR_AF=0;SAS_AF=0;AA=T|||;VT=SNP
8	60544364	rs16925062	T	G	100	PASS	AC=1110;AF=0.221645;AN=5008;NS=2504;DP=14815;EAS_AF=0.3681;AMR_AF=0.0865;AFR_AF=0.1301;EUR_AF=0.1173;SAS_AF=0.3978;AA=T|||;VT=SNP
8	60545488	rs72655570	A	G	100	PASS	AC=1124;AF=0.224441;AN=5008;NS=2504;DP=16643;EAS_AF=0.3671;AMR_AF=0.0879;AFR_AF=0.1384;EUR_AF=0.1193;SAS_AF=0.3988;AA=A|||;VT=SNP
8	60545664	rs4737547	A	G	100	PASS	AC=3080;AF=0.615016;AN=5008;NS=2504;DP=17547;EAS_AF=0.6369;AMR_AF=0.3919;AFR_AF=0.7995;EUR_AF=0.4324;SAS_AF=0.6892;AA=a|||;VT=SNP
8	60549035	rs75922814	A	G	100	PASS	AC=37;AF=0.00738818;AN=5008;NS=2504;DP=21044;EAS_AF=0.0337;AMR_AF=0;AFR_AF=0;EUR_AF=0;SAS_AF=0.0031;AA=A|||;VT=SNP
8	60549318	rs6990562	G	A	100	PASS	AC=1118;AF=0.223243;AN=5008;NS=2504;DP=18057;EAS_AF=0.3621;AMR_AF=0.0879;AFR_AF=0.1384;EUR_AF=0.1193;SAS_AF=0.3978;AA=G|||;VT=SNP
8	60549508	rs4612329	T	C	100	PASS	AC=470;AF=0.0938498;AN=5008;NS=2504;DP=17733;EAS_AF=0.2282;AMR_AF=0.2608;AFR_AF=0.0045;EUR_AF=0.0239;SAS_AF=0.0297;AA=T|||;VT=SNP
8	60549575	rs73245966	A	G	100	PASS	AC=375;AF=0.0748802;AN=5008;NS=2504;DP=17052;EAS_AF=0.0258;AMR_AF=0.0403;AFR_AF=0.239;EUR_AF=0;SAS_AF=0.0051;AA=A|||;VT=SNP
8	60549888	rs117054395	C	G	100	PASS	AC=54;AF=0.0107827;AN=5008;NS=2504;DP=15695;EAS_AF=0.0536;AMR_AF=0;AFR_AF=0;EUR_AF=0;SAS_AF=0;AA=C|||;VT=SNP
8	60550114	rs16925069	A	G	100	PASS	AC=1119;AF=0.223442;AN=5008;NS=2504;DP=18017;EAS_AF=0.3631;AMR_AF=0.0879;AFR_AF=0.1384;EUR_AF=0.1193;SAS_AF=0.3978;AA=A|||;VT=SNP
8	60550777	rs17318561	A	C	100	PASS	AC=729;AF=0.145567;AN=5008;NS=2504;DP=15770;EAS_AF=0.0218;AMR_AF=0.147;AFR_AF=0.1543;EUR_AF=0.2227;SAS_AF=0.181;AA=A|||;VT=SNP
8	60551616	rs147627371	T	G	100	PASS	AC=19;AF=0.00379393;AN=5008;NS=2504;DP=14222;EAS_AF=0.0179;AMR_AF=0;AFR_AF=0;EUR_AF=0;SAS_AF=0.001;AA=T|||;VT=SNP
8	60551655	rs4342576	A	T	100	PASS	AC=3085;AF=0.616014;AN=5008;NS=2504;DP=14625;EAS_AF=0.6369;AMR_AF=0.3934;AFR_AF=0.8018;EUR_AF=0.4334;SAS_AF=0.6892;AA=T|||;VT=SNP
8	60551712	rs62504689	G	A	100	PASS	AC=1119;AF=0.223442;AN=5008;NS=2504;DP=14289;EAS_AF=0.3641;AMR_AF=0.0879;AFR_AF=0.1377;EUR_AF=0.1193;SAS_AF=0.3978;AA=G|||;VT=SNP
8	60552380	rs57760637	C	T	100	PASS	AC=595;AF=0.11881;AN=5008;NS=2504;DP=14154;EAS_AF=0.2262;AMR_AF=0.0663;AFR_AF=0.1558;EUR_AF=0.0219;SAS_AF=0.0951;AA=C|||;VT=SNP
8	60552475	rs80136023	G	A	100	PASS	AC=14;AF=0.00279553;AN=5008;NS=2504;DP=14637;EAS_AF=0.0129;AMR_AF=0;AFR_AF=0;EUR_AF=0;SAS_AF=0.001;AA=G|||;VT=SNP
8	60552681	rs59144101	A	G	100	PASS	AC=593;AF=0.118411;AN=5008;NS=2504;DP=18373;EAS_AF=0.2262;AMR_AF=0.0663;AFR_AF=0.1543;EUR_AF=0.0219;SAS_AF=0.0951;AA=A|||;VT=SNP
8	60553075	rs9792187	C	T	100	PASS	AC=1105;AF=0.220647;AN=5008;NS=2504;DP=19679;EAS_AF=0.3631;AMR_AF=0.0865;AFR_AF=0.1293;EUR_AF=0.1183;SAS_AF=0.3978;AA=C|||;VT=SNP
8	60553239	rs12675414	A	G	100	PASS	AC=593;AF=0.118411;AN=5008;NS=2504;DP=17970;EAS_AF=0.2262;AMR_AF=0.0663;AFR_AF=0.1543;EUR_AF=0.0219;SAS_AF=0.0951;AA=A|||;VT=SNP
8	60553526	rs12675873	A	T	100	PASS	AC=592;AF=0.118211;AN=5008;NS=2504;DP=17815;EAS_AF=0.2262;AMR_AF=0.0648;AFR_AF=0.1543;EUR_AF=0.0219;SAS_AF=0.0951;AA=A|||;VT=SNP
8	60553794	rs4737548	A	G	100	PASS	AC=594;AF=0.11861;AN=5008;NS=2504;DP=17291;EAS_AF=0.2262;AMR_AF=0.0663;AFR_AF=0.1543;EUR_AF=0.0219;SAS_AF=0.0961;AA=A|||;VT=SNP
8	60553849	rs4737549	A	G	100	PASS	AC=592;AF=0.118211;AN=5008;NS=2504;DP=16918;EAS_AF=0.2262;AMR_AF=0.0648;AFR_AF=0.1543;EUR_AF=0.0219;SAS_AF=0.0951;AA=A|||;VT=SNP
8	60554196	rs16925082	G	A	100	PASS	AC=568;AF=0.113419;AN=5008;NS=2504;DP=19846;EAS_AF=0.0258;AMR_AF=0.0922;AFR_AF=0.2988;EUR_AF=0.0676;SAS_AF=0.0153;AA=T|||;VT=SNP
8	60554402	rs10111592	T	C	100	PASS	AC=689;AF=0.13758;AN=5008;NS=2504;DP=18146;EAS_AF=0.0218;AMR_AF=0.1455;AFR_AF=0.1256;EUR_AF=0.2217;SAS_AF=0.181;AA=T|||;VT=SNP
8	60554538	rs6983204	A	C	100	PASS	AC=3086;AF=0.616214;AN=5008;NS=2504;DP=17695;EAS_AF=0.6369;AMR_AF=0.3948;AFR_AF=0.8026;EUR_AF=0.4324;SAS_AF=0.6892;AA=C|||;VT=SNP
8	60555241	rs73680623	A	T	100	PASS	AC=594;AF=0.11861;AN=5008;NS=2504;DP=17208;EAS_AF=0.2262;AMR_AF=0.0663;AFR_AF=0.1551;EUR_AF=0.0219;SAS_AF=0.0951;AA=A|||;VT=SNP
8	60555353	rs72655574	C	T	100	PASS	AC=564;AF=0.11262;AN=5008;NS=2504;DP=14504;EAS_AF=0.0228;AMR_AF=0.1398;AFR_AF=0.0348;EUR_AF=0.2197;SAS_AF=0.181;AA=C|||;VT=SNP
8	60555506	rs12541727	T	C	100	PASS	AC=594;AF=0.11861;AN=5008;NS=2504;DP=18151;EAS_AF=0.2262;AMR_AF=0.0663;AFR_AF=0.1551;EUR_AF=0.0219;SAS_AF=0.0951;AA=T|||;VT=SNP
8	60556037	rs57310682	A	T	100	PASS	AC=1104;AF=0.220447;AN=5008;NS=2504;DP=18360;EAS_AF=0.3621;AMR_AF=0.0865;AFR_AF=0.1293;EUR_AF=0.1183;SAS_AF=0.3978;AA=A|||;VT=SNP
8	60556068	rs73680624	T	G	100	PASS	AC=558;AF=0.111422;AN=5008;NS=2504;DP=18843;EAS_AF=0.2262;AMR_AF=0.0533;AFR_AF=0.1483;EUR_AF=0.006;SAS_AF=0.093;AA=T|||;VT=SNP
8	60556509	rs72655575	C	A	100	PASS	AC=502;AF=0.10024;AN=5008;NS=2504;DP=17311;EAS_AF=0.0079;AMR_AF=0.1398;AFR_AF=0.0348;EUR_AF=0.1988;SAS_AF=0.1544;AA=C|||;VT=SNP
8	60556826	rs72655576	C	A	100	PASS	AC=567;AF=0.113219;AN=5008;NS=2504;DP=17162;EAS_AF=0.0238;AMR_AF=0.1398;AFR_AF=0.0356;EUR_AF=0.2207;SAS_AF=0.181;AA=C|||;VT=SNP
8	60557060	rs73245972	T	G	100	PASS	AC=374;AF=0.0746805;AN=5008;NS=2504;DP=16818;EAS_AF=0.0258;AMR_AF=0.0403;AFR_AF=0.2383;EUR_AF=0;SAS_AF=0.0051;AA=T|||;VT=SNP
8	60557136	rs28537162	C	T	100	PASS	AC=581;AF=0.116014;AN=5008;NS=2504;DP=15977;EAS_AF=0.0228;AMR_AF=0.1412;AFR_AF=0.0469;EUR_AF=0.2197;SAS_AF=0.181;AA=C|||;VT=SNP
8	60559138	rs147488666	C	T	100	PASS	AC=19;AF=0.00379393;AN=5008;NS=2504;DP=17757;EAS_AF=0.0188;AMR_AF=0;AFR_AF=0;EUR_AF=0;SAS_AF=0;AA=C|||;VT=SNP
8	60560480	rs60064130	C	T	100	PASS	AC=1119;AF=0.223442;AN=5008;NS=2504;DP=21558;EAS_AF=0.3631;AMR_AF=0.0879;AFR_AF=0.1384;EUR_AF=0.1193;SAS_AF=0.3978;AA=C|||;VT=SNP
8	60561809	rs62504693	G	C	100	PASS	AC=1794;AF=0.358227;AN=5008;NS=2504;DP=15386;EAS_AF=0.5903;AMR_AF=0.1441;AFR_AF=0.3722;EUR_AF=0.1262;SAS_AF=0.4908;AA=C|||;VT=SNP
8	60562925	rs72655578	A	G	100	PASS	AC=1119;AF=0.223442;AN=5008;NS=2504;DP=18669;EAS_AF=0.3631;AMR_AF=0.0879;AFR_AF=0.1384;EUR_AF=0.1193;SAS_AF=0.3978;AA=A|||;VT=SNP
8	60563295	rs150392334	G	A	100	PASS	AC=58;AF=0.0115815;AN=5008;NS=2504;DP=17975;EAS_AF=0.0347;AMR_AF=0;AFR_AF=0;EUR_AF=0.002;SAS_AF=0.0215;AA=G|||;VT=SNP
8	60563750	rs72655579	A	C	100	PASS	AC=563;AF=0.11242;AN=5008;NS=2504;DP=17420;EAS_AF=0.0218;AMR_AF=0.1398;AFR_AF=0.0348;EUR_AF=0.2197;SAS_AF=0.181;AA=A|||;VT=SNP
8	60564082	rs193150876	A	T	100	PASS	AC=24;AF=0.00479233;AN=5008;NS=2504;DP=15547;EAS_AF=0.0228;AMR_AF=0;AFR_AF=0;EUR_AF=0;SAS_AF=0.001;AA=A|||;VT=SNP
8	60564143	rs6471795	T	A	100	PASS	AC=3050;AF=0.609026;AN=5008;NS=2504;DP=14623;EAS_AF=0.6369;AMR_AF=0.3818;AFR_AF=0.7965;EUR_AF=0.4165;SAS_AF=0.6861;AA=A|||;VT=SNP
8	60564353	rs73680627	A	C	100	PASS	AC=558;AF=0.111422;AN=5008;NS=2504;DP=13981;EAS_AF=0.2262;AMR_AF=0.0533;AFR_AF=0.1483;EUR_AF=0.006;SAS_AF=0.093;AA=A|||;VT=SNP
8	60564806	rs12543325	A	G	100	PASS	AC=558;AF=0.111422;AN=5008;NS=2504;DP=9701;EAS_AF=0.2262;AMR_AF=0.0533;AFR_AF=0.1483;EUR_AF=0.006;SAS_AF=0.093;AA=A|||;VT=SNP
8	60564848	rs7814268	C	T	100	PASS	AC=1792;AF=0.357827;AN=5008;NS=2504;DP=8698;EAS_AF=0.5893;AMR_AF=0.147;AFR_AF=0.3699;EUR_AF=0.1262;SAS_AF=0.4908;AA=T|||;VT=SNP
8	60565984	rs16925086	T	C	100	PASS	AC=558;AF=0.111422;AN=5008;NS=2504;DP=19094;EAS_AF=0.2262;AMR_AF=0.0533;AFR_AF=0.1483;EUR_AF=0.006;SAS_AF=0.093;AA=T|||;VT=SNP
8	60566365	rs56188656	C	T	100	PASS	AC=937;AF=0.187101;AN=5008;NS=2504;DP=19389;EAS_AF=0.3631;AMR_AF=0.0793;AFR_AF=0.0068;EUR_AF=0.1173;SAS_AF=0.3978;AA=C|||;VT=SNP
8	60566602	rs16925089	C	A	100	PASS	AC=1103;AF=0.220248;AN=5008;NS=2504;DP=19855;EAS_AF=0.3631;AMR_AF=0.0865;AFR_AF=0.1278;EUR_AF=0.1183;SAS_AF=0.3978;AA=T|||;VT=SNP
8	60567376	rs12549759	C	G	100	PASS	AC=560;AF=0.111821;AN=5008;NS=2504;DP=19142;EAS_AF=0.2262;AMR_AF=0.0533;AFR_AF=0.1498;EUR_AF=0.006;SAS_AF=0.093;AA=C|||;VT=SNP
8	60567509	rs16925094	A	G	100	PASS	AC=1119;AF=0.223442;AN=5008;NS=2504;DP=19343;EAS_AF=0.3641;AMR_AF=0.0865;AFR_AF=0.1392;EUR_AF=0.1183;SAS_AF=0.3978;AA=A|||;VT=SNP
8	60567960	rs16925098	A	C	100	PASS	AC=246;AF=0.0491214;AN=5008;NS=2504;DP=18718;EAS_AF=0.0317;AMR_AF=0.2622;AFR_AF=0.0045;EUR_AF=0.0199;SAS_AF=0.0061;AA=A|||;VT=SNP
8	60568207	rs73680628	C	T	100	PASS	AC=77;AF=0.0153754;AN=5008;NS=2504;DP=19352;EAS_AF=0.0258;AMR_AF=0.0072;AFR_AF=0.031;EUR_AF=0;SAS_AF=0.0051;AA=C|||;VT=SNP
8	60568606	rs4501567	A	G	100	PASS	AC=1815;AF=0.36242;AN=5008;NS=2504;DP=20100;EAS_AF=0.5933;AMR_AF=0.1441;AFR_AF=0.385;EUR_AF=0.1272;SAS_AF=0.4908;AA=G|||;VT=SNP
8	60570797	rs57039053	A	G	100	PASS	AC=583;AF=0.116414;AN=5008;NS=2504;DP=17988;EAS_AF=0.2292;AMR_AF=0.0504;AFR_AF=0.1626;EUR_AF=0.007;SAS_AF=0.0971;AA=A|||;VT=SNP
8	60571034	rs73680629	G	A	100	PASS	AC=582;AF=0.116214;AN=5008;NS=2504;DP=15017;EAS_AF=0.2292;AMR_AF=0.0504;AFR_AF=0.1626;EUR_AF=0.007;SAS_AF=0.0961;AA=G|||;VT=SNP
8	60571129	rs11774669	T	G	100	PASS	AC=694;AF=0.138578;AN=5008;NS=2504;DP=11799;EAS_AF=0.0208;AMR_AF=0.1888;AFR_AF=0.0408;EUR_AF=0.2803;SAS_AF=0.2106;AA=T|||;VT=SNP
8	60572137	rs149459855	T	G	100	PASS	AC=19;AF=0.00379393;AN=5008;NS=2504;DP=20011;EAS_AF=0.0179;AMR_AF=0;AFR_AF=0;EUR_AF=0;SAS_AF=0.001;AA=T|||;VT=SNP
8	60572959	rs7017533	T	C	100	PASS	AC=881;AF=0.175919;AN=5008;NS=2504;DP=20776;EAS_AF=0.2292;AMR_AF=0.0648;AFR_AF=0.379;EUR_AF=0.0089;SAS_AF=0.0971;AA=C|||;VT=SNP
8	60573540	rs62504701	C	T	100	PASS	AC=161;AF=0.0321486;AN=5008;NS=2504;DP=20507;EAS_AF=0.0258;AMR_AF=0.0159;AFR_AF=0.0552;EUR_AF=0.0308;SAS_AF=0.0204;AA=C|||;VT=SNP
8	60574575	rs73680641	T	C	100	PASS	AC=583;AF=0.116414;AN=5008;NS=2504;DP=16533;EAS_AF=0.2292;AMR_AF=0.0504;AFR_AF=0.1626;EUR_AF=0.007;SAS_AF=0.0971;AA=T|||;VT=SNP
8	60574673	rs7007604	A	G	100	PASS	AC=1237;AF=0.247005;AN=5008;NS=2504;DP=16211;EAS_AF=0.255;AMR_AF=0.0879;AFR_AF=0.5756;EUR_AF=0.0417;SAS_AF=0.1186;AA=G|||;VT=SNP
8	60575539	rs61052039	T	G	100	PASS	AC=582;AF=0.116214;AN=5008;NS=2504;DP=19918;EAS_AF=0.2282;AMR_AF=0.0504;AFR_AF=0.1626;EUR_AF=0.007;SAS_AF=0.0971;AA=T|||;VT=SNP
8	60576080	rs140490641	T	G	100	PASS	AC=74;AF=0.0147764;AN=5008;NS=2504;DP=17967;EAS_AF=0.0704;AMR_AF=0;AFR_AF=0;EUR_AF=0;SAS_AF=0.0031;AA=T|||;VT=SNP
8	60577844	rs62504702	T	A	100	PASS	AC=163;AF=0.0325479;AN=5008;NS=2504;DP=16513;EAS_AF=0.0258;AMR_AF=0.0159;AFR_AF=0.0567;EUR_AF=0.0308;SAS_AF=0.0204;AA=T|||;VT=SNP
8	60579164	rs62504703	G	A	100	PASS	AC=955;AF=0.190695;AN=5008;NS=2504;DP=19570;EAS_AF=0.37;AMR_AF=0.0764;AFR_AF=0.0076;EUR_AF=0.1292;SAS_AF=0.3978;AA=G|||;VT=SNP
8	60579723	rs79878755	T	G	100	PASS	AC=67;AF=0.0133786;AN=5008;NS=2504;DP=17031;EAS_AF=0.0258;AMR_AF=0;AFR_AF=0.0272;EUR_AF=0;SAS_AF=0.0051;AA=T|||;VT=SNP
8	60580017	rs28709348	A	T	100	PASS	AC=255;AF=0.0509185;AN=5008;NS=2504;DP=18842;EAS_AF=0.0258;AMR_AF=0.0159;AFR_AF=0.1248;EUR_AF=0.0328;SAS_AF=0.0204;AA=T|||;VT=SNP
8	60580091	rs72655585	T	A	100	PASS	AC=681;AF=0.135982;AN=5008;NS=2504;DP=18859;EAS_AF=0.0139;AMR_AF=0.1916;AFR_AF=0.0439;EUR_AF=0.2664;SAS_AF=0.2127;AA=T|||;VT=SNP
8	60580660	rs10504295	G	A	100	PASS	AC=3133;AF=0.625599;AN=5008;NS=2504;DP=18960;EAS_AF=0.6617;AMR_AF=0.3876;AFR_AF=0.7935;EUR_AF=0.4364;SAS_AF=0.7249;AA=A|||;VT=SNP
8	60580715	rs16925101	T	C	100	PASS	AC=963;AF=0.192292;AN=5008;NS=2504;DP=19096;EAS_AF=0.372;AMR_AF=0.0764;AFR_AF=0.0144;EUR_AF=0.1282;SAS_AF=0.3957;AA=T|||;VT=SNP
8	60580861	rs16925104	G	A	100	PASS	AC=644;AF=0.128594;AN=5008;NS=2504;DP=18956;EAS_AF=0.25;AMR_AF=0.0533;AFR_AF=0.1914;EUR_AF=0.007;SAS_AF=0.0971;AA=G|||;VT=SNP
8	60580938	rs16925107	C	A	100	PASS	AC=964;AF=0.192492;AN=5008;NS=2504;DP=18745;EAS_AF=0.372;AMR_AF=0.0764;AFR_AF=0.0144;EUR_AF=0.1292;SAS_AF=0.3957;AA=C|||;VT=SNP
8	60581812	rs12545525	T	A	100	PASS	AC=1716;AF=0.342652;AN=5008;NS=2504;DP=12088;EAS_AF=0.622;AMR_AF=0.1354;AFR_AF=0.2844;EUR_AF=0.1372;SAS_AF=0.4918;AA=A|||;VT=SNP
8	60581977	rs79111770	T	C	100	PASS	AC=12;AF=0.00239617;AN=5008;NS=2504;DP=12945;EAS_AF=0.0099;AMR_AF=0;AFR_AF=0;EUR_AF=0;SAS_AF=0.002;AA=T|||;VT=SNP
8	60582704	rs62504725	G	A	100	PASS	AC=130;AF=0.0259585;AN=5008;NS=2504;DP=17191;EAS_AF=0.0258;AMR_AF=0.0115;AFR_AF=0.034;EUR_AF=0.0308;SAS_AF=0.0204;AA=G|||;VT=SNP
8	60582882	rs16925109	C	G	100	PASS	AC=963;AF=0.192292;AN=5008;NS=2504;DP=20071;EAS_AF=0.372;AMR_AF=0.0764;AFR_AF=0.0144;EUR_AF=0.1282;SAS_AF=0.3957;AA=C|||;VT=SNP
8	60583239	rs10957105	G	T	100	PASS	AC=2441;AF=0.48742;AN=5008;NS=2504;DP=18487;EAS_AF=0.6379;AMR_AF=0.196;AFR_AF=0.7474;EUR_AF=0.171;SAS_AF=0.5133;AA=T|||;VT=SNP
8	60583767	rs12549153	A	G	100	PASS	AC=1698;AF=0.339058;AN=5008;NS=2504;DP=15446;EAS_AF=0.6111;AMR_AF=0.1369;AFR_AF=0.2814;EUR_AF=0.1372;SAS_AF=0.4877;AA=A|||;VT=SNP
8	60583897	rs12546911	T	C	100	PASS	AC=640;AF=0.127796;AN=5008;NS=2504;DP=14766;EAS_AF=0.249;AMR_AF=0.0533;AFR_AF=0.1884;EUR_AF=0.008;SAS_AF=0.0971;AA=T|||;VT=SNP
8	60583948	rs10104862	G	A	100	PASS	AC=263;AF=0.052516;AN=5008;NS=2504;DP=14928;EAS_AF=0.0258;AMR_AF=0.0159;AFR_AF=0.1309;EUR_AF=0.0328;SAS_AF=0.0204;AA=A|||;VT=SNP
8	60584177	rs4629854	C	T	100	PASS	AC=1698;AF=0.339058;AN=5008;NS=2504;DP=15936;EAS_AF=0.6111;AMR_AF=0.1354;AFR_AF=0.2814;EUR_AF=0.1382;SAS_AF=0.4877;AA=C|||;VT=SNP
8	60584532	rs28572408	A	C	100	PASS	AC=2112;AF=0.421725;AN=5008;NS=2504;DP=17593;EAS_AF=0.6369;AMR_AF=0.1599;AFR_AF=0.5219;EUR_AF=0.171;SAS_AF=0.5082;AA=C|||;VT=SNP
8	60584683	rs28498065	G	A	100	PASS	AC=2112;AF=0.421725;AN=5008;NS=2504;DP=19460;EAS_AF=0.6369;AMR_AF=0.1599;AFR_AF=0.5219;EUR_AF=0.171;SAS_AF=0.5082;AA=A|||;VT=SNP
8	60585342	rs4644228	C	T	100	PASS	AC=950;AF=0.189696;AN=5008;NS=2504;DP=16701;EAS_AF=0.3631;AMR_AF=0.0778;AFR_AF=0.0144;EUR_AF=0.1282;SAS_AF=0.3906;AA=C|||;VT=SNP
8	60585443	rs7826590	C	A	100	PASS	AC=750;AF=0.14976;AN=5008;NS=2504;DP=18548;EAS_AF=0.249;AMR_AF=0.0591;AFR_AF=0.2678;EUR_AF=0.0089;SAS_AF=0.0971;AA=C|||;VT=SNP
8	60587315	rs57605178	C	A	100	PASS	AC=687;AF=0.137181;AN=5008;NS=2504;DP=17089;EAS_AF=0.0149;AMR_AF=0.1916;AFR_AF=0.0446;EUR_AF=0.2664;SAS_AF=0.2168;AA=C|||;VT=SNP
8	60587578	rs73680644	C	T	100	PASS	AC=641;AF=0.127995;AN=5008;NS=2504;DP=16245;EAS_AF=0.249;AMR_AF=0.0533;AFR_AF=0.1891;EUR_AF=0.008;SAS_AF=0.0971;AA=C|||;VT=SNP
8	60587632	rs16925119	A	G	100	PASS	AC=1221;AF=0.24381;AN=5008;NS=2504;DP=16764;EAS_AF=0.3621;AMR_AF=0.111;AFR_AF=0.2027;EUR_AF=0.1282;SAS_AF=0.3906;AA=A|||;VT=SNP
8	60589172	rs16925122	A	G	100	PASS	AC=60;AF=0.0119808;AN=5008;NS=2504;DP=17970;EAS_AF=0.0258;AMR_AF=0;AFR_AF=0.0219;EUR_AF=0;SAS_AF=0.0051;AA=A|||;VT=SNP
8	60589250	rs7820215	G	A	100	PASS	AC=641;AF=0.127995;AN=5008;NS=2504;DP=17954;EAS_AF=0.249;AMR_AF=0.0533;AFR_AF=0.1891;EUR_AF=0.008;SAS_AF=0.0971;AA=G|||;VT=SNP
8	60590180	rs190615053	G	A	100	PASS	AC=26;AF=0.00519169;AN=5008;NS=2504;DP=17342;EAS_AF=0.0238;AMR_AF=0;AFR_AF=0.0008;EUR_AF=0;SAS_AF=0.001;AA=G|||;VT=SNP
8	60590640	rs16925125	C	G	100	PASS	AC=750;AF=0.14976;AN=5008;NS=2504;DP=18369;EAS_AF=0.249;AMR_AF=0.0591;AFR_AF=0.2678;EUR_AF=0.0089;SAS_AF=0.0971;AA=G|||;VT=SNP
8	60591138	rs12682289	A	G	100	PASS	AC=750;AF=0.14976;AN=5008;NS=2504;DP=19452;EAS_AF=0.249;AMR_AF=0.0591;AFR_AF=0.2678;EUR_AF=0.0089;SAS_AF=0.0971;AA=A|||;VT=SNP
8	60591355	rs7350109	A	T	100	PASS	AC=685;AF=0.136781;AN=5008;NS=2504;DP=20224;EAS_AF=0.0159;AMR_AF=0.1916;AFR_AF=0.0461;EUR_AF=0.2664;SAS_AF=0.2117;AA=A|||;VT=SNP
8	60591582	rs11784625	T	A	100	PASS	AC=685;AF=0.136781;AN=5008;NS=2504;DP=18746;EAS_AF=0.0149;AMR_AF=0.1916;AFR_AF=0.0469;EUR_AF=0.2664;SAS_AF=0.2117;AA=T|||;VT=SNP
8	60592568	rs12546812	C	T	100	PASS	AC=641;AF=0.127995;AN=5008;NS=2504;DP=16295;EAS_AF=0.249;AMR_AF=0.0548;AFR_AF=0.1884;EUR_AF=0.008;SAS_AF=0.0971;AA=C|||;VT=SNP
8	60592913	rs73247823	A	G	100	PASS	AC=641;AF=0.127995;AN=5008;NS=2504;DP=14865;EAS_AF=0.249;AMR_AF=0.0548;AFR_AF=0.1884;EUR_AF=0.008;SAS_AF=0.0971;AA=A|||;VT=SNP
8	60593139	rs9792178	G	T	100	PASS	AC=751;AF=0.14996;AN=5008;NS=2504;DP=15958;EAS_AF=0.249;AMR_AF=0.0605;AFR_AF=0.2678;EUR_AF=0.0089;SAS_AF=0.0971;AA=G|||;VT=SNP
8	60594638	rs185086050	A	G	100	PASS	AC=26;AF=0.00519169;AN=5008;NS=2504;DP=7746;EAS_AF=0.0119;AMR_AF=0;AFR_AF=0;EUR_AF=0.0139;SAS_AF=0;AA=a|||;VT=SNP
8	60594825	rs138460577	C	T	100	PASS	AC=684;AF=0.136581;AN=5008;NS=2504;DP=6827;EAS_AF=0.0149;AMR_AF=0.1916;AFR_AF=0.0461;EUR_AF=0.2664;SAS_AF=0.2117;AA=C|||;VT=SNP
8	60595030	rs76809810	G	A	100	PASS	AC=641;AF=0.127995;AN=5008;NS=2504;DP=10570;EAS_AF=0.249;AMR_AF=0.0548;AFR_AF=0.1884;EUR_AF=0.008;SAS_AF=0.0971;AA=G|||;VT=SNP
8	60595306	rs78437047	C	A	100	PASS	AC=60;AF=0.0119808;AN=5008;NS=2504;DP=17041;EAS_AF=0.0258;AMR_AF=0;AFR_AF=0.0219;EUR_AF=0;SAS_AF=0.0051;AA=C|||;VT=SNP
8	60595686	rs73247828	C	G	100	PASS	AC=641;AF=0.127995;AN=5008;NS=2504;DP=18658;EAS_AF=0.249;AMR_AF=0.0548;AFR_AF=0.1884;EUR_AF=0.008;SAS_AF=0.0971;AA=C|||;VT=SNP
8	60596208	rs73247831	G	A	100	PASS	AC=641;AF=0.127995;AN=5008;NS=2504;DP=17212;EAS_AF=0.249;AMR_AF=0.0548;AFR_AF=0.1884;EUR_AF=0.008;SAS_AF=0.0971;AA=G|||;VT=SNP
8	60596614	rs147266140	G	T	100	PASS	AC=26;AF=0.00519169;AN=5008;NS=2504;DP=19358;EAS_AF=0.0238;AMR_AF=0;AFR_AF=0.0008;EUR_AF=0;SAS_AF=0.001;AA=G|||;VT=SNP
8	60596796	rs59092057	T	G	100	PASS	AC=789;AF=0.157548;AN=5008;NS=2504;DP=17346;EAS_AF=0.249;AMR_AF=0.062;AFR_AF=0.2958;EUR_AF=0.0089;SAS_AF=0.0971;AA=G|||;VT=SNP
8	60596911	rs139686013	A	G	100	PASS	AC=17;AF=0.00339457;AN=5008;NS=2504;DP=15445;EAS_AF=0.0149;AMR_AF=0;AFR_AF=0;EUR_AF=0;SAS_AF=0.002;AA=A|||;VT=SNP
8	60597029	rs72655588	C	A	100	PASS	AC=685;AF=0.136781;AN=5008;NS=2504;DP=12647;EAS_AF=0.0159;AMR_AF=0.1916;AFR_AF=0.0454;EUR_AF=0.2674;SAS_AF=0.2117;AA=C|||;VT=SNP
8	60597717	rs56207859	C	T	100	PASS	AC=821;AF=0.163938;AN=5008;NS=2504;DP=16839;EAS_AF=0.0407;AMR_AF=0.2032;AFR_AF=0.0847;EUR_AF=0.2972;SAS_AF=0.2331;AA=T|||;VT=SNP
8	60597911	rs116868976	A	T	100	PASS	AC=52;AF=0.0103834;AN=5008;NS=2504;DP=16693;EAS_AF=0.0516;AMR_AF=0;AFR_AF=0;EUR_AF=0;SAS_AF=0;AA=A|||;VT=SNP
8	60598193	rs73247834	G	A	100	PASS	AC=788;AF=0.157348;AN=5008;NS=2504;DP=17815;EAS_AF=0.249;AMR_AF=0.062;AFR_AF=0.295;EUR_AF=0.0089;SAS_AF=0.0971;AA=A|||;VT=SNP
8	60599115	rs16925129	A	C	100	PASS	AC=67;AF=0.0133786;AN=5008;NS=2504;DP=11680;EAS_AF=0.0258;AMR_AF=0;AFR_AF=0.0272;EUR_AF=0;SAS_AF=0.0051;AA=A|||;VT=SNP
8	60599329	rs35484123	T	G	100	PASS	AC=960;AF=0.191693;AN=5008;NS=2504;DP=9981;EAS_AF=0.3621;AMR_AF=0.0778;AFR_AF=0.034;EUR_AF=0.1282;SAS_AF=0.3753;AA=T|||;VT=SNP
8	60599331	rs60461555	T	G	100	PASS	AC=1629;AF=0.32528;AN=5008;NS=2504;DP=10179;EAS_AF=0.4077;AMR_AF=0.2003;AFR_AF=0.1717;EUR_AF=0.3082;SAS_AF=0.5542;AA=-|||;VT=SNP
8	60600281	rs6981960	G	A	100	PASS	AC=1896;AF=0.378594;AN=5008;NS=2504;DP=19143;EAS_AF=0.2907;AMR_AF=0.2781;AFR_AF=0.5877;EUR_AF=0.3091;SAS_AF=0.3292;AA=A|||;VT=SNP
8	60600998	rs16925140	A	G	100	PASS	AC=106;AF=0.0211661;AN=5008;NS=2504;DP=16379;EAS_AF=0.0704;AMR_AF=0.0432;AFR_AF=0.0015;EUR_AF=0;SAS_AF=0.0031;AA=A|||;VT=SNP
8	60601403	rs10504297	T	A	100	PASS	AC=642;AF=0.128195;AN=5008;NS=2504;DP=16350;EAS_AF=0.249;AMR_AF=0.0548;AFR_AF=0.1891;EUR_AF=0.008;SAS_AF=0.0971;AA=T|||;VT=SNP
8	60602893	rs7017228	T	G	100	PASS	AC=794;AF=0.158546;AN=5008;NS=2504;DP=19572;EAS_AF=0.254;AMR_AF=0.062;AFR_AF=0.2958;EUR_AF=0.0089;SAS_AF=0.0971;AA=G|||;VT=SNP
8	60604193	rs16925150	T	C	100	PASS	AC=746;AF=0.148962;AN=5008;NS=2504;DP=17934;EAS_AF=0.245;AMR_AF=0.0605;AFR_AF=0.267;EUR_AF=0.0089;SAS_AF=0.0971;AA=T|||;VT=SNP
8	60605208	rs56394800	T	C	100	PASS	AC=944;AF=0.188498;AN=5008;NS=2504;DP=15958;EAS_AF=0.3522;AMR_AF=0.072;AFR_AF=0.0129;EUR_AF=0.1302;SAS_AF=0.3998;AA=T|||;VT=SNP
8	60605771	rs7841860	C	T	100	PASS	AC=746;AF=0.148962;AN=5008;NS=2504;DP=16964;EAS_AF=0.245;AMR_AF=0.0605;AFR_AF=0.267;EUR_AF=0.0089;SAS_AF=0.0971;AA=C|||;VT=SNP
8	60605963	rs7842025	A	T	100	PASS	AC=788;AF=0.157348;AN=5008;NS=2504;DP=17102;EAS_AF=0.245;AMR_AF=0.062;AFR_AF=0.298;EUR_AF=0.0089;SAS_AF=0.0971;AA=T|||;VT=SNP
8	60605999	rs7842035	A	G	100	PASS	AC=637;AF=0.127196;AN=5008;NS=2504;DP=17873;EAS_AF=0.245;AMR_AF=0.0548;AFR_AF=0.1884;EUR_AF=0.008;SAS_AF=0.0971;AA=A|||;VT=SNP
8	60606951	rs7000966	T	C	100	PASS	AC=1892;AF=0.377796;AN=5008;NS=2504;DP=18810;EAS_AF=0.2946;AMR_AF=0.2867;AFR_AF=0.5764;EUR_AF=0.3101;SAS_AF=0.3292;AA=C|||;VT=SNP
8	60607279	rs60128317	A	G	100	PASS	AC=788;AF=0.157348;AN=5008;NS=2504;DP=19642;EAS_AF=0.245;AMR_AF=0.062;AFR_AF=0.298;EUR_AF=0.0089;SAS_AF=0.0971;AA=G|||;VT=SNP
8	60607612	rs59572343	G	A	100	PASS	AC=636;AF=0.126997;AN=5008;NS=2504;DP=17893;EAS_AF=0.245;AMR_AF=0.0548;AFR_AF=0.1876;EUR_AF=0.008;SAS_AF=0.0971;AA=G|||;VT=SNP
8	60608188	rs61373903	G	A	100	PASS	AC=788;AF=0.157348;AN=5008;NS=2504;DP=19880;EAS_AF=0.245;AMR_AF=0.062;AFR_AF=0.298;EUR_AF=0.0089;SAS_AF=0.0971;AA=A|||;VT=SNP
8	60608732	rs145954270	G	C	100	PASS	AC=26;AF=0.00519169;AN=5008;NS=2504;DP=18808;EAS_AF=0.0248;AMR_AF=0;AFR_AF=0;EUR_AF=0;SAS_AF=0.001;AA=G|||;VT=SNP
8	60609035	rs62504732	A	G	100	PASS	AC=964;AF=0.192492;AN=5008;NS=2504;DP=19373;EAS_AF=0.0496;AMR_AF=0.2161;AFR_AF=0.1778;EUR_AF=0.3002;SAS_AF=0.2321;AA=A|||;VT=SNP
8	60609995	rs60259845	C	T	100	PASS	AC=635;AF=0.126797;AN=5008;NS=2504;DP=17259;EAS_AF=0.245;AMR_AF=0.0548;AFR_AF=0.1876;EUR_AF=0.008;SAS_AF=0.0961;AA=C|||;VT=SNP
8	60611008	rs77345248	A	G	100	PASS	AC=59;AF=0.0117812;AN=5008;NS=2504;DP=18476;EAS_AF=0.0258;AMR_AF=0;AFR_AF=0.0212;EUR_AF=0;SAS_AF=0.0051;AA=A|||;VT=SNP
8	60611239	rs72655591	C	T	100	PASS	AC=704;AF=0.140575;AN=5008;NS=2504;DP=13347;EAS_AF=0.0238;AMR_AF=0.2003;AFR_AF=0.0492;EUR_AF=0.2674;SAS_AF=0.2117;AA=C|||;VT=SNP
8	60611292	rs73680665	G	A	100	PASS	AC=688;AF=0.13738;AN=5008;NS=2504;DP=14837;EAS_AF=0.245;AMR_AF=0.0562;AFR_AF=0.2254;EUR_AF=0.008;SAS_AF=0.0982;AA=A|||;VT=SNP
8	60611472	rs62504733	C	T	100	PASS	AC=940;AF=0.1877;AN=5008;NS=2504;DP=13089;EAS_AF=0.3532;AMR_AF=0.072;AFR_AF=0.0129;EUR_AF=0.1312;SAS_AF=0.3937;AA=c|||;VT=SNP
8	60611474	rs72655592	G	A	100	PASS	AC=1895;AF=0.378395;AN=5008;NS=2504;DP=13009;EAS_AF=0.2946;AMR_AF=0.2853;AFR_AF=0.5787;EUR_AF=0.3101;SAS_AF=0.3303;AA=g|||;VT=SNP
8	60612383	rs77122045	C	T	100	PASS	AC=68;AF=0.0135783;AN=5008;NS=2504;DP=13167;EAS_AF=0.0258;AMR_AF=0;AFR_AF=0.028;EUR_AF=0;SAS_AF=0.0051;AA=C|||;VT=SNP
8	60612706	rs59987636	G	A	100	PASS	AC=609;AF=0.121605;AN=5008;NS=2504;DP=11966;EAS_AF=0.246;AMR_AF=0.0548;AFR_AF=0.1899;EUR_AF=0.008;SAS_AF=0.0654;AA=G|||;VT=SNP
8	60612766	rs73247860	A	T	100	PASS	AC=615;AF=0.122804;AN=5008;NS=2504;DP=11761;EAS_AF=0.247;AMR_AF=0.0548;AFR_AF=0.1899;EUR_AF=0.0109;SAS_AF=0.0675;AA=A|||;VT=SNP
8	60612958	rs75159780	T	C	100	PASS	AC=32;AF=0.00638978;AN=5008;NS=2504;DP=16776;EAS_AF=0.0317;AMR_AF=0;AFR_AF=0;EUR_AF=0;SAS_AF=0;AA=T|||;VT=SNP
8	60615536	rs56834452	G	T	100	PASS	AC=63;AF=0.0125799;AN=5008;NS=2504;DP=20347;EAS_AF=0.0575;AMR_AF=0;AFR_AF=0.0008;EUR_AF=0;SAS_AF=0.0041;AA=g|||;VT=SNP
8	60616761	rs112903508	T	C	100	PASS	AC=59;AF=0.0117812;AN=5008;NS=2504;DP=19084;EAS_AF=0.0258;AMR_AF=0;AFR_AF=0.0212;EUR_AF=0;SAS_AF=0.0051;AA=T|||;VT=SNP
8	60617306	rs181539722	G	T	100	PASS	AC=32;AF=0.00638978;AN=5008;NS=2504;DP=18668;EAS_AF=0.0258;AMR_AF=0;AFR_AF=0.0008;EUR_AF=0;SAS_AF=0.0051;AA=G|||;VT=SNP
8	60617398	rs73247868	A	G	100	PASS	AC=650;AF=0.129792;AN=5008;NS=2504;DP=19160;EAS_AF=0.245;AMR_AF=0.0562;AFR_AF=0.2209;EUR_AF=0.008;SAS_AF=0.0654;AA=G|||;VT=SNP
8	60618415	rs6983494	A	G	100	PASS	AC=608;AF=0.121406;AN=5008;NS=2504;DP=19111;EAS_AF=0.245;AMR_AF=0.0548;AFR_AF=0.1891;EUR_AF=0.008;SAS_AF=0.0665;AA=A|||;VT=SNP
8	60620104	rs16925171	G	A	100	PASS	AC=608;AF=0.121406;AN=5008;NS=2504;DP=14037;EAS_AF=0.245;AMR_AF=0.0548;AFR_AF=0.1891;EUR_AF=0.008;SAS_AF=0.0665;AA=G|||;VT=SNP
8	60621181	rs137934890	C	T	100	PASS	AC=19;AF=0.00379393;AN=5008;NS=2504;DP=18567;EAS_AF=0.0179;AMR_AF=0;AFR_AF=0;EUR_AF=0;SAS_AF=0.001;AA=T|||;VT=SNP
8	60621509	rs7833284	A	C	100	PASS	AC=608;AF=0.121406;AN=5008;NS=2504;DP=19146;EAS_AF=0.245;AMR_AF=0.0548;AFR_AF=0.1891;EUR_AF=0.008;SAS_AF=0.0665;AA=A|||;VT=SNP
8	60622086	rs7834153	A	T	100	PASS	AC=652;AF=0.130192;AN=5008;NS=2504;DP=19129;EAS_AF=0.245;AMR_AF=0.0562;AFR_AF=0.2209;EUR_AF=0.008;SAS_AF=0.0675;AA=T|||;VT=SNP
8	60622328	rs4305887	T	C	100	PASS	AC=1871;AF=0.373602;AN=5008;NS=2504;DP=18130;EAS_AF=0.3522;AMR_AF=0.6066;AFR_AF=0.1989;EUR_AF=0.5586;SAS_AF=0.2761;AA=T|||;VT=SNP
8	60622634	rs143554690	T	C	100	PASS	AC=32;AF=0.00638978;AN=5008;NS=2504;DP=19092;EAS_AF=0.0258;AMR_AF=0;AFR_AF=0.0008;EUR_AF=0;SAS_AF=0.0051;AA=T|||;VT=SNP
8	60622669	rs4541897	T	G	100	PASS	AC=3111;AF=0.621206;AN=5008;NS=2504;DP=19452;EAS_AF=0.7054;AMR_AF=0.7147;AFR_AF=0.4198;EUR_AF=0.6899;SAS_AF=0.6697;AA=T|||;VT=SNP
8	60622853	rs78669068	C	T	100	PASS	AC=70;AF=0.0139776;AN=5008;NS=2504;DP=19738;EAS_AF=0.0516;AMR_AF=0;AFR_AF=0.0136;EUR_AF=0;SAS_AF=0;AA=C|||;VT=SNP
8	60623348	rs12541902	A	C	100	PASS	AC=3889;AF=0.776558;AN=5008;NS=2504;DP=18637;EAS_AF=0.9504;AMR_AF=0.7781;AFR_AF=0.7322;EUR_AF=0.6988;SAS_AF=0.7362;AA=C|||;VT=SNP
8	60623880	rs1511026	T	C	100	PASS	AC=1865;AF=0.372404;AN=5008;NS=2504;DP=17886;EAS_AF=0.3522;AMR_AF=0.6052;AFR_AF=0.1944;EUR_AF=0.5596;SAS_AF=0.2761;AA=T|||;VT=SNP
8	60624138	rs2203040	G	A	100	PASS	AC=1869;AF=0.373203;AN=5008;NS=2504;DP=19544;EAS_AF=0.3522;AMR_AF=0.6066;AFR_AF=0.1989;EUR_AF=0.5586;SAS_AF=0.274;AA=G|||;VT=SNP
8	60624297	rs73247877	T	G	100	PASS	AC=652;AF=0.130192;AN=5008;NS=2504;DP=20049;EAS_AF=0.245;AMR_AF=0.0562;AFR_AF=0.2216;EUR_AF=0.008;SAS_AF=0.0665;AA=G|||;VT=SNP
8	60624888	rs4738783	C	G	100	PASS	AC=610;AF=0.121805;AN=5008;NS=2504;DP=21931;EAS_AF=0.245;AMR_AF=0.0548;AFR_AF=0.1891;EUR_AF=0.008;SAS_AF=0.0685;AA=C|||;VT=SNP
8	60625197	rs6983167	G	A	100	PASS	AC=1037;AF=0.207069;AN=5008;NS=2504;DP=20044;EAS_AF=0.1101;AMR_AF=0.2997;AFR_AF=0.0363;EUR_AF=0.4592;SAS_AF=0.2127;AA=G|||;VT=SNP
8	60625318	rs6983076	C	T	100	PASS	AC=1869;AF=0.373203;AN=5008;NS=2504;DP=19024;EAS_AF=0.3522;AMR_AF=0.6066;AFR_AF=0.1989;EUR_AF=0.5586;SAS_AF=0.274;AA=C|||;VT=SNP
8	60626037	rs74409441	G	A	100	PASS	AC=22;AF=0.00439297;AN=5008;NS=2504;DP=20031;EAS_AF=0.0218;AMR_AF=0;AFR_AF=0;EUR_AF=0;SAS_AF=0;AA=G|||;VT=SNP
8	60626099	rs4237035	T	C	100	PASS	AC=4275;AF=0.853634;AN=5008;NS=2504;DP=19320;EAS_AF=0.9762;AMR_AF=0.7997;AFR_AF=0.9539;EUR_AF=0.7326;SAS_AF=0.7546;AA=C|||;VT=SNP
8	60628075	rs73247882	G	A	100	PASS	AC=644;AF=0.128594;AN=5008;NS=2504;DP=16129;EAS_AF=0.245;AMR_AF=0.0562;AFR_AF=0.2148;EUR_AF=0.006;SAS_AF=0.0695;AA=G|||;VT=SNP
8	60628885	rs4360284	G	C	100	PASS	AC=4285;AF=0.855631;AN=5008;NS=2504;DP=19328;EAS_AF=0.9812;AMR_AF=0.8069;AFR_AF=0.9501;EUR_AF=0.7346;SAS_AF=0.7577;AA=C|||;VT=SNP
8	60629462	rs7846430	C	T	100	PASS	AC=1808;AF=0.361022;AN=5008;NS=2504;DP=19869;EAS_AF=0.3631;AMR_AF=0.611;AFR_AF=0.1377;EUR_AF=0.5606;SAS_AF=0.2781;AA=C|||;VT=SNP
8	60630402	rs73247886	A	G	100	PASS	AC=660;AF=0.131789;AN=5008;NS=2504;DP=17432;EAS_AF=0.2609;AMR_AF=0.0562;AFR_AF=0.2148;EUR_AF=0.006;SAS_AF=0.0695;AA=G|||;VT=SNP
8	60631004	rs16925188	T	C	100	PASS	AC=53;AF=0.0105831;AN=5008;NS=2504;DP=17055;EAS_AF=0.0258;AMR_AF=0;AFR_AF=0.0166;EUR_AF=0;SAS_AF=0.0051;AA=T|||;VT=SNP
8	60631189	rs907209	C	T	100	PASS	AC=662;AF=0.132188;AN=5008;NS=2504;DP=18564;EAS_AF=0.2619;AMR_AF=0.0562;AFR_AF=0.2148;EUR_AF=0.006;SAS_AF=0.0706;AA=T|||;VT=SNP
8	60631372	rs907210	T	C	100	PASS	AC=660;AF=0.131789;AN=5008;NS=2504;DP=18729;EAS_AF=0.2609;AMR_AF=0.0562;AFR_AF=0.2148;EUR_AF=0.006;SAS_AF=0.0695;AA=C|||;VT=SNP
8	60631508	rs16925189	C	T	100	PASS	AC=622;AF=0.124201;AN=5008;NS=2504;DP=15784;EAS_AF=0.2609;AMR_AF=0.0548;AFR_AF=0.1861;EUR_AF=0.007;SAS_AF=0.0695;AA=C|||;VT=SNP
8	60633379	rs78265744	C	T	100	PASS	AC=34;AF=0.00678914;AN=5008;NS=2504;DP=15374;EAS_AF=0.0298;AMR_AF=0;AFR_AF=0;EUR_AF=0;SAS_AF=0.0041;AA=C|||;VT=SNP
8	60633893	rs4338094	C	T	100	PASS	AC=4284;AF=0.855431;AN=5008;NS=2504;DP=19190;EAS_AF=0.9812;AMR_AF=0.8055;AFR_AF=0.9493;EUR_AF=0.7346;SAS_AF=0.7587;AA=T|||;VT=SNP
8	60634180	rs138976719	G	A	100	PASS	AC=15;AF=0.00299521;AN=5008;NS=2504;DP=19571;EAS_AF=0.0149;AMR_AF=0;AFR_AF=0;EUR_AF=0;SAS_AF=0;AA=A|||;VT=SNP
8	60635507	rs11775690	G	A	100	PASS	AC=3609;AF=0.720647;AN=5008;NS=2504;DP=12087;EAS_AF=0.7202;AMR_AF=0.7493;AFR_AF=0.7247;EUR_AF=0.7266;SAS_AF=0.6892;AA=G|||;VT=SNP
8	60635615	rs62504737	C	T	100	PASS	AC=331;AF=0.0660942;AN=5008;NS=2504;DP=12748;EAS_AF=0.0258;AMR_AF=0.0216;AFR_AF=0.1793;EUR_AF=0.0338;SAS_AF=0.0194;AA=C|||;VT=SNP
8	60635959	rs73249709	T	A	100	PASS	AC=620;AF=0.123802;AN=5008;NS=2504;DP=11367;EAS_AF=0.2609;AMR_AF=0.0548;AFR_AF=0.1853;EUR_AF=0.006;SAS_AF=0.0695;AA=T|||;VT=SNP
8	60636205	rs6471799	A	T	100	PASS	AC=4284;AF=0.855431;AN=5008;NS=2504;DP=13902;EAS_AF=0.9812;AMR_AF=0.8055;AFR_AF=0.9493;EUR_AF=0.7346;SAS_AF=0.7587;AA=T|||;VT=SNP
8	60636351	rs62504738	C	T	100	PASS	AC=928;AF=0.185304;AN=5008;NS=2504;DP=13990;EAS_AF=0.3492;AMR_AF=0.0706;AFR_AF=0.0121;EUR_AF=0.1312;SAS_AF=0.3875;AA=C|||;VT=SNP
8	60636591	rs4352837	C	T	100	PASS	AC=4284;AF=0.855431;AN=5008;NS=2504;DP=16390;EAS_AF=0.9812;AMR_AF=0.8055;AFR_AF=0.9493;EUR_AF=0.7346;SAS_AF=0.7587;AA=C|||;VT=SNP
8	60636895	rs16925195	T	C	100	PASS	AC=102;AF=0.0203674;AN=5008;NS=2504;DP=16475;EAS_AF=0.0655;AMR_AF=0.0432;AFR_AF=0.0015;EUR_AF=0;SAS_AF=0.0041;AA=T|||;VT=SNP
8	60636912	rs12547939	A	T	100	PASS	AC=677;AF=0.135184;AN=5008;NS=2504;DP=16127;EAS_AF=0.2609;AMR_AF=0.0562;AFR_AF=0.2262;EUR_AF=0.008;SAS_AF=0.0695;AA=A|||;VT=SNP
8	60637320	rs62504739	C	T	100	PASS	AC=927;AF=0.185104;AN=5008;NS=2504;DP=12041;EAS_AF=0.3492;AMR_AF=0.0706;AFR_AF=0.0113;EUR_AF=0.1312;SAS_AF=0.3875;AA=C|||;VT=SNP
8	60637654	rs16925205	C	T	100	PASS	AC=618;AF=0.123403;AN=5008;NS=2504;DP=17729;EAS_AF=0.2609;AMR_AF=0.0548;AFR_AF=0.1838;EUR_AF=0.006;SAS_AF=0.0695;AA=C|||;VT=SNP
8	60638300	rs140669061	G	A	100	PASS	AC=27;AF=0.00539137;AN=5008;NS=2504;DP=19385;EAS_AF=0.0258;AMR_AF=0;AFR_AF=0;EUR_AF=0;SAS_AF=0.001;AA=G|||;VT=SNP
8	60638316	rs74369897	G	A	100	PASS	AC=53;AF=0.0105831;AN=5008;NS=2504;DP=18749;EAS_AF=0.0258;AMR_AF=0;AFR_AF=0.0166;EUR_AF=0;SAS_AF=0.0051;AA=G|||;VT=SNP
8	60638781	rs4339631	C	T	100	PASS	AC=4284;AF=0.855431;AN=5008;NS=2504;DP=17669;EAS_AF=0.9812;AMR_AF=0.8055;AFR_AF=0.9493;EUR_AF=0.7346;SAS_AF=0.7587;AA=T|||;VT=SNP
8	60638931	rs191587911	G	A	100	PASS	AC=15;AF=0.00299521;AN=5008;NS=2504;DP=19010;EAS_AF=0.0129;AMR_AF=0;AFR_AF=0.0008;EUR_AF=0;SAS_AF=0.001;AA=G|||;VT=SNP
8	60640521	rs11782188	A	G	100	PASS	AC=3601;AF=0.71905;AN=5008;NS=2504;DP=13778;EAS_AF=0.7133;AMR_AF=0.7493;AFR_AF=0.7239;EUR_AF=0.7266;SAS_AF=0.6892;AA=A|||;VT=SNP
8	60640656	rs11782236	A	G	100	PASS	AC=4278;AF=0.854233;AN=5008;NS=2504;DP=14671;EAS_AF=0.9742;AMR_AF=0.8055;AFR_AF=0.9493;EUR_AF=0.7346;SAS_AF=0.7597;AA=A|||;VT=SNP
8	60641321	rs4299991	G	T	100	PASS	AC=3452;AF=0.689297;AN=5008;NS=2504;DP=16329;EAS_AF=0.7133;AMR_AF=0.7421;AFR_AF=0.6172;EUR_AF=0.7247;SAS_AF=0.6881;AA=-|||;VT=SNP
8	60642541	rs7815420	G	A	100	PASS	AC=4277;AF=0.854034;AN=5008;NS=2504;DP=19896;EAS_AF=0.9742;AMR_AF=0.8055;AFR_AF=0.9493;EUR_AF=0.7346;SAS_AF=0.7587;AA=A|||;VT=SNP
8	60642696	rs7815342	A	G	100	PASS	AC=4276;AF=0.853834;AN=5008;NS=2504;DP=19943;EAS_AF=0.9742;AMR_AF=0.8055;AFR_AF=0.9493;EUR_AF=0.7346;SAS_AF=0.7577;AA=G|||;VT=SNP
8	60643056	rs73249721	C	T	100	PASS	AC=620;AF=0.123802;AN=5008;NS=2504;DP=18371;EAS_AF=0.2619;AMR_AF=0.0548;AFR_AF=0.1838;EUR_AF=0.006;SAS_AF=0.0706;AA=C|||;VT=SNP
8	60643740	rs1949104	T	G	100	PASS	AC=618;AF=0.123403;AN=5008;NS=2504;DP=17087;EAS_AF=0.2609;AMR_AF=0.0548;AFR_AF=0.1838;EUR_AF=0.006;SAS_AF=0.0695;AA=-|||;VT=SNP
8	60643993	rs6989544	A	G	100	PASS	AC=4277;AF=0.854034;AN=5008;NS=2504;DP=19368;EAS_AF=0.9742;AMR_AF=0.8055;AFR_AF=0.9493;EUR_AF=0.7346;SAS_AF=0.7587;AA=-|||;VT=SNP
8	60644774	rs7465117	T	C	100	PASS	AC=3104;AF=0.619808;AN=5008;NS=2504;DP=18821;EAS_AF=0.6875;AMR_AF=0.7205;AFR_AF=0.4244;EUR_AF=0.6918;SAS_AF=0.6687;AA=-|||;VT=SNP
8	60645178	rs6471800	G	A	100	PASS	AC=4277;AF=0.854034;AN=5008;NS=2504;DP=17482;EAS_AF=0.9742;AMR_AF=0.8055;AFR_AF=0.9493;EUR_AF=0.7346;SAS_AF=0.7587;AA=-|||;VT=SNP
8	60645506	rs7462589	A	G	100	PASS	AC=4277;AF=0.854034;AN=5008;NS=2504;DP=15626;EAS_AF=0.9742;AMR_AF=0.8055;AFR_AF=0.9493;EUR_AF=0.7346;SAS_AF=0.7587;AA=-|||;VT=SNP
8	60646626	rs73249733	G	A	100	PASS	AC=664;AF=0.132588;AN=5008;NS=2504;DP=20602;EAS_AF=0.2649;AMR_AF=0.0562;AFR_AF=0.2148;EUR_AF=0.006;SAS_AF=0.0695;AA=-|||;VT=SNP
8	60646638	rs76808881	C	A	100	PASS	AC=664;AF=0.132588;AN=5008;NS=2504;DP=21064;EAS_AF=0.2649;AMR_AF=0.0562;AFR_AF=0.2148;EUR_AF=0.006;SAS_AF=0.0695;AA=-|||;VT=SNP
8	60647625	rs7002426	T	G	100	PASS	AC=4279;AF=0.854433;AN=5008;NS=2504;DP=17793;EAS_AF=0.9742;AMR_AF=0.8055;AFR_AF=0.9508;EUR_AF=0.7346;SAS_AF=0.7587;AA=-|||;VT=SNP
8	60647972	rs10086095	T	A	100	PASS	AC=4279;AF=0.854433;AN=5008;NS=2504;DP=16573;EAS_AF=0.9742;AMR_AF=0.8055;AFR_AF=0.9508;EUR_AF=0.7346;SAS_AF=0.7587;AA=-|||;VT=SNP
8	60648185	rs12543471	G	A	100	PASS	AC=625;AF=0.1248;AN=5008;NS=2504;DP=16508;EAS_AF=0.2659;AMR_AF=0.0548;AFR_AF=0.1853;EUR_AF=0.006;SAS_AF=0.0695;AA=-|||;VT=SNP
8	60648544	rs62506387	C	A	100	PASS	AC=151;AF=0.0301518;AN=5008;NS=2504;DP=16925;EAS_AF=0.0258;AMR_AF=0.0115;AFR_AF=0.0484;EUR_AF=0.0308;SAS_AF=0.0225;AA=-|||;VT=SNP
8	60648553	rs62506388	A	G	100	PASS	AC=1240;AF=0.247604;AN=5008;NS=2504;DP=17102;EAS_AF=0.3462;AMR_AF=0.1081;AFR_AF=0.23;EUR_AF=0.1312;SAS_AF=0.3885;AA=-|||;VT=SNP
8	60648712	rs1949105	C	T	100	PASS	AC=3452;AF=0.689297;AN=5008;NS=2504;DP=18130;EAS_AF=0.7093;AMR_AF=0.7421;AFR_AF=0.6188;EUR_AF=0.7256;SAS_AF=0.6892;AA=C|||;VT=SNP
8	60648801	rs68055460	A	T	100	PASS	AC=1239;AF=0.247404;AN=5008;NS=2504;DP=16941;EAS_AF=0.3462;AMR_AF=0.1081;AFR_AF=0.23;EUR_AF=0.1312;SAS_AF=0.3875;AA=A|||;VT=SNP
8	60648845	rs62506389	G	T	100	PASS	AC=1240;AF=0.247604;AN=5008;NS=2504;DP=15456;EAS_AF=0.3462;AMR_AF=0.1081;AFR_AF=0.23;EUR_AF=0.1312;SAS_AF=0.3885;AA=G|||;VT=SNP
8	60649504	rs6992992	G	A	100	PASS	AC=3600;AF=0.71885;AN=5008;NS=2504;DP=18155;EAS_AF=0.7093;AMR_AF=0.7493;AFR_AF=0.7262;EUR_AF=0.7266;SAS_AF=0.6892;AA=G|||;VT=SNP
8	60649869	rs75013633	G	C	100	PASS	AC=127;AF=0.0253594;AN=5008;NS=2504;DP=15268;EAS_AF=0.1052;AMR_AF=0.0029;AFR_AF=0;EUR_AF=0.001;SAS_AF=0.0184;AA=G|||;VT=SNP
8	60650321	rs72655599	A	G	100	PASS	AC=1238;AF=0.247204;AN=5008;NS=2504;DP=11867;EAS_AF=0.3442;AMR_AF=0.1081;AFR_AF=0.23;EUR_AF=0.1312;SAS_AF=0.3885;AA=A|||;VT=SNP
8	60650368	rs73249744	G	C	100	PASS	AC=625;AF=0.1248;AN=5008;NS=2504;DP=12632;EAS_AF=0.2659;AMR_AF=0.0548;AFR_AF=0.1853;EUR_AF=0.006;SAS_AF=0.0695;AA=G|||;VT=SNP
8	60650860	rs73249747	T	A	100	PASS	AC=665;AF=0.132788;AN=5008;NS=2504;DP=14806;EAS_AF=0.2659;AMR_AF=0.0562;AFR_AF=0.2148;EUR_AF=0.006;SAS_AF=0.0695;AA=T|||;VT=SNP
8	60650875	rs73249748	A	G	100	PASS	AC=665;AF=0.132788;AN=5008;NS=2504;DP=14369;EAS_AF=0.2649;AMR_AF=0.0562;AFR_AF=0.2156;EUR_AF=0.006;SAS_AF=0.0695;AA=A|||;VT=SNP
8	60651105	rs6999126	C	T	100	PASS	AC=1860;AF=0.371406;AN=5008;NS=2504;DP=18061;EAS_AF=0.3363;AMR_AF=0.6124;AFR_AF=0.1959;EUR_AF=0.5596;SAS_AF=0.2802;AA=C|||;VT=SNP
8	60651271	rs6999716	G	A	100	PASS	AC=4269;AF=0.852436;AN=5008;NS=2504;DP=14967;EAS_AF=0.9742;AMR_AF=0.8069;AFR_AF=0.9433;EUR_AF=0.7336;SAS_AF=0.7587;AA=A|||;VT=SNP
8	60652220	rs10087535	G	T	100	PASS	AC=3099;AF=0.61881;AN=5008;NS=2504;DP=17693;EAS_AF=0.6825;AMR_AF=0.7205;AFR_AF=0.4251;EUR_AF=0.6909;SAS_AF=0.6687;AA=G|||;VT=SNP
8	60652352	rs16925211	A	G	100	PASS	AC=453;AF=0.0904553;AN=5008;NS=2504;DP=18730;EAS_AF=0.2659;AMR_AF=0.0476;AFR_AF=0.0613;EUR_AF=0.003;SAS_AF=0.0695;AA=A|||;VT=SNP
8	60652486	rs12549329	T	C	100	PASS	AC=1859;AF=0.371206;AN=5008;NS=2504;DP=17801;EAS_AF=0.3353;AMR_AF=0.6124;AFR_AF=0.1959;EUR_AF=0.5596;SAS_AF=0.2802;AA=T|||;VT=SNP
8	60652620	rs10090791	G	A	100	PASS	AC=4268;AF=0.852236;AN=5008;NS=2504;DP=18325;EAS_AF=0.9742;AMR_AF=0.8055;AFR_AF=0.9433;EUR_AF=0.7336;SAS_AF=0.7587;AA=A|||;VT=SNP
8	60653022	rs112742611	A	T	100	PASS	AC=106;AF=0.0211661;AN=5008;NS=2504;DP=14588;EAS_AF=0.0258;AMR_AF=0.0014;AFR_AF=0.0545;EUR_AF=0.002;SAS_AF=0.0051;AA=A|||;VT=SNP
8	60654115	rs1949101	G	T	100	PASS	AC=4279;AF=0.854433;AN=5008;NS=2504;DP=14837;EAS_AF=0.9742;AMR_AF=0.8055;AFR_AF=0.9508;EUR_AF=0.7346;SAS_AF=0.7587;AA=T|||;VT=SNP
8	60654261	rs1949102	G	A	100	PASS	AC=4277;AF=0.854034;AN=5008;NS=2504;DP=12288;EAS_AF=0.9742;AMR_AF=0.8055;AFR_AF=0.9501;EUR_AF=0.7336;SAS_AF=0.7587;AA=A|||;VT=SNP
8	60654528	rs16925218	A	C	100	PASS	AC=106;AF=0.0211661;AN=5008;NS=2504;DP=15639;EAS_AF=0.0258;AMR_AF=0.0014;AFR_AF=0.0545;EUR_AF=0.002;SAS_AF=0.0051;AA=A|||;VT=SNP
8	60654576	rs60161009	A	G	100	PASS	AC=687;AF=0.137181;AN=5008;NS=2504;DP=16080;EAS_AF=0.2639;AMR_AF=0.0562;AFR_AF=0.2171;EUR_AF=0.006;SAS_AF=0.091;AA=A|||;VT=SNP
8	60654640	rs10113297	T	A	100	PASS	AC=3386;AF=0.676118;AN=5008;NS=2504;DP=15377;EAS_AF=0.7133;AMR_AF=0.7363;AFR_AF=0.584;EUR_AF=0.7266;SAS_AF=0.6677;AA=T|||;VT=SNP
8	60656194	rs1034518	C	A	100	PASS	AC=1866;AF=0.372604;AN=5008;NS=2504;DP=11573;EAS_AF=0.3472;AMR_AF=0.6138;AFR_AF=0.1944;EUR_AF=0.5666;SAS_AF=0.2689;AA=C|||;VT=SNP
8	60656881	rs4144768	G	A	100	PASS	AC=943;AF=0.188299;AN=5008;NS=2504;DP=13316;EAS_AF=0.3333;AMR_AF=0.0735;AFR_AF=0.0461;EUR_AF=0.1332;SAS_AF=0.3691;AA=G|||;VT=SNP
8	60657101	rs6993556	G	A	100	PASS	AC=4260;AF=0.850639;AN=5008;NS=2504;DP=16833;EAS_AF=0.9504;AMR_AF=0.8055;AFR_AF=0.9561;EUR_AF=0.7336;SAS_AF=0.7577;AA=A|||;VT=SNP
8	60657275	rs6993452	A	C	100	PASS	AC=4167;AF=0.832069;AN=5008;NS=2504;DP=17813;EAS_AF=0.9504;AMR_AF=0.804;AFR_AF=0.8858;EUR_AF=0.7336;SAS_AF=0.7587;AA=A|||;VT=SNP
8	60657691	rs12543149	C	T	100	PASS	AC=830;AF=0.165735;AN=5008;NS=2504;DP=19233;EAS_AF=0.2639;AMR_AF=0.062;AFR_AF=0.3101;EUR_AF=0.0099;SAS_AF=0.1033;AA=C|||;VT=SNP
8	60658238	rs1034519	C	A	100	PASS	AC=3132;AF=0.625399;AN=5008;NS=2504;DP=17743;EAS_AF=0.6171;AMR_AF=0.7277;AFR_AF=0.7731;EUR_AF=0.5994;SAS_AF=0.3885;AA=C|||;VT=SNP
8	60658740	rs62506392	G	T	100	PASS	AC=948;AF=0.189297;AN=5008;NS=2504;DP=17928;EAS_AF=0.3333;AMR_AF=0.0735;AFR_AF=0.0499;EUR_AF=0.1332;SAS_AF=0.3691;AA=G|||;VT=SNP
8	60660043	rs6471801	C	T	100	PASS	AC=4209;AF=0.840455;AN=5008;NS=2504;DP=12234;EAS_AF=0.9504;AMR_AF=0.8055;AFR_AF=0.9183;EUR_AF=0.7326;SAS_AF=0.7577;AA=T|||;VT=SNP
8	60660282	rs55856542	T	G	100	PASS	AC=945;AF=0.188698;AN=5008;NS=2504;DP=15448;EAS_AF=0.3333;AMR_AF=0.0735;AFR_AF=0.0477;EUR_AF=0.1332;SAS_AF=0.3691;AA=T|||;VT=SNP
8	60661406	rs56059983	G	A	100	PASS	AC=945;AF=0.188698;AN=5008;NS=2504;DP=15140;EAS_AF=0.3333;AMR_AF=0.0735;AFR_AF=0.0477;EUR_AF=0.1332;SAS_AF=0.3691;AA=G|||;VT=SNP
8	60662263	rs10957106	T	A	100	PASS	AC=1854;AF=0.370208;AN=5008;NS=2504;DP=20556;EAS_AF=0.3512;AMR_AF=0.6124;AFR_AF=0.1846;EUR_AF=0.5616;SAS_AF=0.272;AA=T|||;VT=SNP
8	60663485	rs146941951	A	G	100	PASS	AC=828;AF=0.165335;AN=5008;NS=2504;DP=18524;EAS_AF=0.2639;AMR_AF=0.0634;AFR_AF=0.3079;EUR_AF=0.0099;SAS_AF=0.1033;AA=A|||;VT=SNP
8	60664075	rs181347512	A	G	100	PASS	AC=31;AF=0.0061901;AN=5008;NS=2504;DP=23059;EAS_AF=0.0298;AMR_AF=0;AFR_AF=0.0008;EUR_AF=0;SAS_AF=0;AA=A|||;VT=SNP
8	60664344	rs28895579	C	T	100	PASS	AC=710;AF=0.141773;AN=5008;NS=2504;DP=21778;EAS_AF=0.2639;AMR_AF=0.0548;AFR_AF=0.2254;EUR_AF=0.007;SAS_AF=0.1033;AA=C|||;VT=SNP
8	60666250	rs73249775	T	C	100	PASS	AC=681;AF=0.135982;AN=5008;NS=2504;DP=14151;EAS_AF=0.2619;AMR_AF=0.0548;AFR_AF=0.2088;EUR_AF=0.007;SAS_AF=0.0982;AA=T|||;VT=SNP
8	60666324	rs16925239	C	T	100	PASS	AC=947;AF=0.189097;AN=5008;NS=2504;DP=15677;EAS_AF=0.3323;AMR_AF=0.0735;AFR_AF=0.0477;EUR_AF=0.1322;SAS_AF=0.3732;AA=C|||;VT=SNP
8	60666542	rs79186085	G	A	100	PASS	AC=29;AF=0.00579073;AN=5008;NS=2504;DP=14164;EAS_AF=0.0258;AMR_AF=0;AFR_AF=0;EUR_AF=0;SAS_AF=0.0031;AA=G|||;VT=SNP
8	60667231	rs6471803	G	A	100	PASS	AC=3243;AF=0.647564;AN=5008;NS=2504;DP=13585;EAS_AF=0.6181;AMR_AF=0.7305;AFR_AF=0.857;EUR_AF=0.6004;SAS_AF=0.3845;AA=G|||;VT=SNP
8	60667755	rs7006844	G	T	100	PASS	AC=4231;AF=0.844848;AN=5008;NS=2504;DP=16949;EAS_AF=0.9504;AMR_AF=0.804;AFR_AF=0.9342;EUR_AF=0.7346;SAS_AF=0.7577;AA=T|||;VT=SNP
8	60668170	rs60587092	C	A	100	PASS	AC=948;AF=0.189297;AN=5008;NS=2504;DP=21001;EAS_AF=0.3323;AMR_AF=0.0735;AFR_AF=0.0477;EUR_AF=0.1332;SAS_AF=0.3732;AA=C|||;VT=SNP
8	60668254	rs9643512	C	T	100	PASS	AC=4257;AF=0.85004;AN=5008;NS=2504;DP=19861;EAS_AF=0.9504;AMR_AF=0.8055;AFR_AF=0.9531;EUR_AF=0.7346;SAS_AF=0.7577;AA=T|||;VT=SNP
8	60668836	rs80171003	C	T	100	PASS	AC=20;AF=0.00399361;AN=5008;NS=2504;DP=17979;EAS_AF=0.0188;AMR_AF=0;AFR_AF=0;EUR_AF=0;SAS_AF=0.001;AA=C|||;VT=SNP
8	60669653	rs10096514	A	G	100	PASS	AC=1850;AF=0.369409;AN=5008;NS=2504;DP=16479;EAS_AF=0.3522;AMR_AF=0.6124;AFR_AF=0.1831;EUR_AF=0.5596;SAS_AF=0.271;AA=A|||;VT=SNP
8	60669706	rs28590033	A	G	100	PASS	AC=948;AF=0.189297;AN=5008;NS=2504;DP=16420;EAS_AF=0.3323;AMR_AF=0.0735;AFR_AF=0.0477;EUR_AF=0.1332;SAS_AF=0.3732;AA=A|||;VT=SNP
8	60670664	rs58415565	C	T	100	PASS	AC=1145;AF=0.228634;AN=5008;NS=2504;DP=19172;EAS_AF=0.2639;AMR_AF=0.098;AFR_AF=0.534;EUR_AF=0.0099;SAS_AF=0.0971;AA=C|||;VT=SNP
8	60670867	rs6984776	C	T	100	PASS	AC=4257;AF=0.85004;AN=5008;NS=2504;DP=20583;EAS_AF=0.9504;AMR_AF=0.8055;AFR_AF=0.9531;EUR_AF=0.7346;SAS_AF=0.7577;AA=c|||;VT=SNP
8	60670963	rs57114745	G	A	100	PASS	AC=948;AF=0.189297;AN=5008;NS=2504;DP=18939;EAS_AF=0.3323;AMR_AF=0.0735;AFR_AF=0.0477;EUR_AF=0.1332;SAS_AF=0.3732;AA=G|||;VT=SNP
8	60671252	rs55641496	C	G	100	PASS	AC=948;AF=0.189297;AN=5008;NS=2504;DP=16545;EAS_AF=0.3323;AMR_AF=0.0735;AFR_AF=0.0477;EUR_AF=0.1332;SAS_AF=0.3732;AA=C|||;VT=SNP
8	60671607	rs6415584	G	A	100	PASS	AC=4204;AF=0.839457;AN=5008;NS=2504;DP=16555;EAS_AF=0.9504;AMR_AF=0.804;AFR_AF=0.9138;EUR_AF=0.7346;SAS_AF=0.7577;AA=A|||;VT=SNP
8	60671699	rs1473033	C	T	100	PASS	AC=394;AF=0.0786741;AN=5008;NS=2504;DP=17476;EAS_AF=0.2639;AMR_AF=0.0418;AFR_AF=0.003;EUR_AF=0.002;SAS_AF=0.0951;AA=C|||;VT=SNP
8	60672026	rs7821280	C	T	100	PASS	AC=1037;AF=0.207069;AN=5008;NS=2504;DP=18409;EAS_AF=0.1101;AMR_AF=0.3055;AFR_AF=0.0386;EUR_AF=0.4602;SAS_AF=0.2045;AA=c|||;VT=SNP
8	60673486	rs6982408	T	G	100	PASS	AC=3033;AF=0.605631;AN=5008;NS=2504;DP=17059;EAS_AF=0.6161;AMR_AF=0.7133;AFR_AF=0.7451;EUR_AF=0.5696;SAS_AF=0.3671;AA=T|||;VT=SNP
8	60674037	rs2326443	A	T	100	PASS	AC=3182;AF=0.635383;AN=5008;NS=2504;DP=19835;EAS_AF=0.6181;AMR_AF=0.7277;AFR_AF=0.8124;EUR_AF=0.6004;SAS_AF=0.3845;AA=A|||;VT=SNP
8	60674050	rs2326444	C	T	100	PASS	AC=3036;AF=0.60623;AN=5008;NS=2504;DP=19695;EAS_AF=0.6161;AMR_AF=0.7133;AFR_AF=0.7466;EUR_AF=0.5696;SAS_AF=0.3681;AA=T|||;VT=SNP
8	60674051	rs7001585	G	A	100	PASS	AC=336;AF=0.0670927;AN=5008;NS=2504;DP=19691;EAS_AF=0.0069;AMR_AF=0.0476;AFR_AF=0.09;EUR_AF=0.0825;SAS_AF=0.0961;AA=G|||;VT=SNP
8	60674420	rs12543532	T	C	100	PASS	AC=4251;AF=0.848842;AN=5008;NS=2504;DP=20676;EAS_AF=0.9504;AMR_AF=0.8055;AFR_AF=0.9478;EUR_AF=0.7356;SAS_AF=0.7577;AA=T|||;VT=SNP
8	60674443	rs12545845	A	T	100	PASS	AC=1850;AF=0.369409;AN=5008;NS=2504;DP=19830;EAS_AF=0.3522;AMR_AF=0.6138;AFR_AF=0.1823;EUR_AF=0.5596;SAS_AF=0.271;AA=A|||;VT=SNP
8	60674489	rs12546326	A	C	100	PASS	AC=4250;AF=0.848642;AN=5008;NS=2504;DP=17877;EAS_AF=0.9504;AMR_AF=0.8055;AFR_AF=0.9478;EUR_AF=0.7346;SAS_AF=0.7577;AA=C|||;VT=SNP
8	60674503	rs60471102	T	A	100	PASS	AC=1145;AF=0.228634;AN=5008;NS=2504;DP=17221;EAS_AF=0.2639;AMR_AF=0.098;AFR_AF=0.534;EUR_AF=0.0099;SAS_AF=0.0971;AA=T|||;VT=SNP
8	60674602	rs117773429	C	T	100	PASS	AC=72;AF=0.014377;AN=5008;NS=2504;DP=16882;EAS_AF=0.0456;AMR_AF=0;AFR_AF=0.0008;EUR_AF=0.007;SAS_AF=0.0184;AA=C|||;VT=SNP
8	60674603	rs62506400	G	A	100	PASS	AC=749;AF=0.149561;AN=5008;NS=2504;DP=16868;EAS_AF=0.2173;AMR_AF=0.0677;AFR_AF=0.0053;EUR_AF=0.1302;SAS_AF=0.3528;AA=G|||;VT=SNP
8	60674613	rs62506401	G	A	100	PASS	AC=962;AF=0.192093;AN=5008;NS=2504;DP=16750;EAS_AF=0.3343;AMR_AF=0.0735;AFR_AF=0.0552;EUR_AF=0.1352;SAS_AF=0.3732;AA=G|||;VT=SNP
8	60674723	rs192700911	G	A	100	PASS	AC=17;AF=0.00339457;AN=5008;NS=2504;DP=16754;EAS_AF=0.0149;AMR_AF=0;AFR_AF=0;EUR_AF=0;SAS_AF=0.002;AA=G|||;VT=SNP
8	60674796	rs7836012	G	A	100	PASS	AC=1849;AF=0.369209;AN=5008;NS=2504;DP=15289;EAS_AF=0.3522;AMR_AF=0.6124;AFR_AF=0.1823;EUR_AF=0.5596;SAS_AF=0.271;AA=G|||;VT=SNP
8	60674862	rs12334344	C	T	100	PASS	AC=1008;AF=0.201278;AN=5008;NS=2504;DP=15024;EAS_AF=0.3323;AMR_AF=0.0922;AFR_AF=0.0825;EUR_AF=0.1332;SAS_AF=0.3742;AA=C|||;VT=SNP
8	60674875	rs147643742	G	A	100	PASS	AC=128;AF=0.0255591;AN=5008;NS=2504;DP=15238;EAS_AF=0.002;AMR_AF=0.0735;AFR_AF=0.0053;EUR_AF=0.0586;SAS_AF=0.0092;AA=G|||;VT=SNP
8	60674909	rs7835908	C	T	100	PASS	AC=3216;AF=0.642173;AN=5008;NS=2504;DP=15106;EAS_AF=0.6181;AMR_AF=0.7291;AFR_AF=0.8374;EUR_AF=0.6004;SAS_AF=0.3845;AA=C|||;VT=SNP
8	60675434	rs7836602	C	G	100	PASS	AC=3036;AF=0.60623;AN=5008;NS=2504;DP=12485;EAS_AF=0.6161;AMR_AF=0.7133;AFR_AF=0.7466;EUR_AF=0.5696;SAS_AF=0.3681;AA=C|||;VT=SNP
8	60675448	rs7820347	T	G	100	PASS	AC=4258;AF=0.85024;AN=5008;NS=2504;DP=12507;EAS_AF=0.9504;AMR_AF=0.8055;AFR_AF=0.9531;EUR_AF=0.7346;SAS_AF=0.7587;AA=G|||;VT=SNP
8	60675794	rs2326445	C	T	100	PASS	AC=4250;AF=0.848642;AN=5008;NS=2504;DP=12293;EAS_AF=0.9504;AMR_AF=0.8055;AFR_AF=0.9478;EUR_AF=0.7346;SAS_AF=0.7577;AA=T|||;VT=SNP
8	60676533	rs1606072	G	A	100	PASS	AC=4209;AF=0.840455;AN=5008;NS=2504;DP=14761;EAS_AF=0.9504;AMR_AF=0.804;AFR_AF=0.9183;EUR_AF=0.7336;SAS_AF=0.7577;AA=A|||;VT=SNP
8	60676588	rs75737914	T	A	100	PASS	AC=141;AF=0.028155;AN=5008;NS=2504;DP=14432;EAS_AF=0.1151;AMR_AF=0.0029;AFR_AF=0.0015;EUR_AF=0.001;SAS_AF=0.0204;AA=T|||;VT=SNP
8	60676814	rs146440673	T	C	100	PASS	AC=25;AF=0.00499201;AN=5008;NS=2504;DP=13026;EAS_AF=0.0218;AMR_AF=0;AFR_AF=0.0008;EUR_AF=0;SAS_AF=0.002;AA=T|||;VT=SNP
8	60676931	rs141356542	T	C	100	PASS	AC=17;AF=0.00339457;AN=5008;NS=2504;DP=12732;EAS_AF=0.0169;AMR_AF=0;AFR_AF=0;EUR_AF=0;SAS_AF=0;AA=T|||;VT=SNP
8	60677006	rs62506405	G	C	100	PASS	AC=948;AF=0.189297;AN=5008;NS=2504;DP=12894;EAS_AF=0.3323;AMR_AF=0.0735;AFR_AF=0.0477;EUR_AF=0.1332;SAS_AF=0.3732;AA=G|||;VT=SNP
8	60677297	rs7465610	G	A	100	PASS	AC=4258;AF=0.85024;AN=5008;NS=2504;DP=12263;EAS_AF=0.9504;AMR_AF=0.8055;AFR_AF=0.9531;EUR_AF=0.7346;SAS_AF=0.7587;AA=A|||;VT=SNP
8	60677561	rs2175384	A	C	100	PASS	AC=4209;AF=0.840455;AN=5008;NS=2504;DP=15484;EAS_AF=0.9504;AMR_AF=0.804;AFR_AF=0.9183;EUR_AF=0.7336;SAS_AF=0.7577;AA=C|||;VT=SNP
8	60677765	rs2136912	T	G	100	PASS	AC=3215;AF=0.641973;AN=5008;NS=2504;DP=16682;EAS_AF=0.6181;AMR_AF=0.7291;AFR_AF=0.8366;EUR_AF=0.6004;SAS_AF=0.3845;AA=T|||;VT=SNP
8	60677815	rs2136913	T	G	100	PASS	AC=1849;AF=0.369209;AN=5008;NS=2504;DP=16052;EAS_AF=0.3522;AMR_AF=0.6124;AFR_AF=0.1823;EUR_AF=0.5596;SAS_AF=0.271;AA=T|||;VT=SNP
8	60677893	rs6471804	G	A	100	PASS	AC=1006;AF=0.200879;AN=5008;NS=2504;DP=16445;EAS_AF=0.2659;AMR_AF=0.0793;AFR_AF=0.4017;EUR_AF=0.0408;SAS_AF=0.1135;AA=G|||;VT=SNP
8	60678684	rs6999026	C	T	100	PASS	AC=4249;AF=0.848442;AN=5008;NS=2504;DP=15039;EAS_AF=0.9504;AMR_AF=0.8055;AFR_AF=0.947;EUR_AF=0.7346;SAS_AF=0.7577;AA=T|||;VT=SNP
8	60678918	rs57406952	C	A	100	PASS	AC=947;AF=0.189097;AN=5008;NS=2504;DP=15174;EAS_AF=0.3323;AMR_AF=0.0735;AFR_AF=0.0469;EUR_AF=0.1332;SAS_AF=0.3732;AA=C|||;VT=SNP
8	60679195	rs7462680	G	A	100	PASS	AC=4249;AF=0.848442;AN=5008;NS=2504;DP=16063;EAS_AF=0.9504;AMR_AF=0.8055;AFR_AF=0.947;EUR_AF=0.7346;SAS_AF=0.7577;AA=A|||;VT=SNP
8	60679281	rs6471805	A	C	100	PASS	AC=4249;AF=0.848442;AN=5008;NS=2504;DP=15527;EAS_AF=0.9504;AMR_AF=0.8055;AFR_AF=0.947;EUR_AF=0.7346;SAS_AF=0.7577;AA=C|||;VT=SNP
8	60679495	rs2056459	C	T	100	PASS	AC=3216;AF=0.642173;AN=5008;NS=2504;DP=17218;EAS_AF=0.6181;AMR_AF=0.7291;AFR_AF=0.8374;EUR_AF=0.6004;SAS_AF=0.3845;AA=C|||;VT=SNP
8	60679908	rs6415585	G	A	100	PASS	AC=4206;AF=0.839856;AN=5008;NS=2504;DP=19170;EAS_AF=0.9464;AMR_AF=0.804;AFR_AF=0.9183;EUR_AF=0.7346;SAS_AF=0.7577;AA=G|||;VT=SNP
8	60680022	rs1511027	C	T	100	PASS	AC=1855;AF=0.370407;AN=5008;NS=2504;DP=16968;EAS_AF=0.3542;AMR_AF=0.6124;AFR_AF=0.1823;EUR_AF=0.5596;SAS_AF=0.2751;AA=C|||;VT=SNP
8	60680375	rs6471806	G	T	100	PASS	AC=4203;AF=0.839257;AN=5008;NS=2504;DP=15310;EAS_AF=0.9484;AMR_AF=0.804;AFR_AF=0.9183;EUR_AF=0.7336;SAS_AF=0.7536;AA=G|||;VT=SNP
8	60680498	rs6471807	C	T	100	PASS	AC=4209;AF=0.840455;AN=5008;NS=2504;DP=15943;EAS_AF=0.9504;AMR_AF=0.804;AFR_AF=0.9183;EUR_AF=0.7336;SAS_AF=0.7577;AA=C|||;VT=SNP
8	60680901	rs2055877	G	A	100	PASS	AC=3216;AF=0.642173;AN=5008;NS=2504;DP=19670;EAS_AF=0.6181;AMR_AF=0.7291;AFR_AF=0.8374;EUR_AF=0.6004;SAS_AF=0.3845;AA=G|||;VT=SNP
8	60681253	rs7464446	C	T	100	PASS	AC=1849;AF=0.369209;AN=5008;NS=2504;DP=19771;EAS_AF=0.3522;AMR_AF=0.6124;AFR_AF=0.1823;EUR_AF=0.5596;SAS_AF=0.271;AA=C|||;VT=SNP
8	60681322	rs11989756	T	C	100	PASS	AC=947;AF=0.189097;AN=5008;NS=2504;DP=18755;EAS_AF=0.3323;AMR_AF=0.0735;AFR_AF=0.0469;EUR_AF=0.1332;SAS_AF=0.3732;AA=T|||;VT=SNP
8	60682313	rs1606074	A	T	100	PASS	AC=947;AF=0.189097;AN=5008;NS=2504;DP=20839;EAS_AF=0.3323;AMR_AF=0.0735;AFR_AF=0.0469;EUR_AF=0.1332;SAS_AF=0.3732;AA=A|||;VT=SNP
8	60682869	rs55950032	T	C	100	PASS	AC=947;AF=0.189097;AN=5008;NS=2504;DP=18742;EAS_AF=0.3323;AMR_AF=0.0735;AFR_AF=0.0469;EUR_AF=0.1332;SAS_AF=0.3732;AA=T|||;VT=SNP
8	60682911	rs62507078	T	C	100	PASS	AC=947;AF=0.189097;AN=5008;NS=2504;DP=18588;EAS_AF=0.3323;AMR_AF=0.0735;AFR_AF=0.0469;EUR_AF=0.1332;SAS_AF=0.3732;AA=T|||;VT=SNP
8	60683160	rs1858287	C	T	100	PASS	AC=4257;AF=0.85004;AN=5008;NS=2504;DP=18742;EAS_AF=0.9504;AMR_AF=0.8055;AFR_AF=0.9531;EUR_AF=0.7346;SAS_AF=0.7577;AA=t|||;VT=SNP
8	60683883	rs141241238	T	C	100	PASS	AC=26;AF=0.00519169;AN=5008;NS=2504;DP=16985;EAS_AF=0.0238;AMR_AF=0;AFR_AF=0.0008;EUR_AF=0;SAS_AF=0.001;AA=T|||;VT=SNP
8	60683896	rs2136914	C	T	100	PASS	AC=3215;AF=0.641973;AN=5008;NS=2504;DP=17129;EAS_AF=0.6181;AMR_AF=0.7291;AFR_AF=0.8366;EUR_AF=0.6004;SAS_AF=0.3845;AA=C|||;VT=SNP
8	60683975	rs6471808	C	T	100	PASS	AC=4253;AF=0.849241;AN=5008;NS=2504;DP=16844;EAS_AF=0.9504;AMR_AF=0.8055;AFR_AF=0.947;EUR_AF=0.7346;SAS_AF=0.7618;AA=T|||;VT=SNP
8	60684480	rs11993563	T	G	100	PASS	AC=951;AF=0.189896;AN=5008;NS=2504;DP=16160;EAS_AF=0.3323;AMR_AF=0.0735;AFR_AF=0.0469;EUR_AF=0.1332;SAS_AF=0.3773;AA=T|||;VT=SNP
8	60684588	rs11989836	G	A	100	PASS	AC=951;AF=0.189896;AN=5008;NS=2504;DP=16707;EAS_AF=0.3323;AMR_AF=0.0735;AFR_AF=0.0469;EUR_AF=0.1332;SAS_AF=0.3773;AA=G|||;VT=SNP
8	60684890	rs11989885	C	T	100	PASS	AC=951;AF=0.189896;AN=5008;NS=2504;DP=15693;EAS_AF=0.3323;AMR_AF=0.0735;AFR_AF=0.0469;EUR_AF=0.1332;SAS_AF=0.3773;AA=C|||;VT=SNP
8	60685549	rs7465692	T	C	100	PASS	AC=4261;AF=0.850839;AN=5008;NS=2504;DP=19869;EAS_AF=0.9504;AMR_AF=0.8055;AFR_AF=0.9531;EUR_AF=0.7346;SAS_AF=0.7618;AA=C|||;VT=SNP
8	60685602	rs1849022	T	C	100	PASS	AC=839;AF=0.167532;AN=5008;NS=2504;DP=20386;EAS_AF=0.2639;AMR_AF=0.0634;AFR_AF=0.3207;EUR_AF=0.0099;SAS_AF=0.0971;AA=T|||;VT=SNP
8	60685788	rs1606076	G	A	100	PASS	AC=913;AF=0.182308;AN=5008;NS=2504;DP=18484;EAS_AF=0.3323;AMR_AF=0.0706;AFR_AF=0.0204;EUR_AF=0.1332;SAS_AF=0.3763;AA=G|||;VT=SNP
8	60685979	rs6471809	A	T	100	PASS	AC=4254;AF=0.849441;AN=5008;NS=2504;DP=20377;EAS_AF=0.9504;AMR_AF=0.8055;AFR_AF=0.9478;EUR_AF=0.7346;SAS_AF=0.7618;AA=T|||;VT=SNP
8	60686056	rs6471810	C	A	100	PASS	AC=3886;AF=0.775958;AN=5008;NS=2504;DP=19237;EAS_AF=0.9504;AMR_AF=0.768;AFR_AF=0.6899;EUR_AF=0.7336;SAS_AF=0.7618;AA=A|||;VT=SNP
8	60686218	rs7387354	G	A	100	PASS	AC=4261;AF=0.850839;AN=5008;NS=2504;DP=17894;EAS_AF=0.9504;AMR_AF=0.8055;AFR_AF=0.9531;EUR_AF=0.7346;SAS_AF=0.7618;AA=A|||;VT=SNP
8	60686330	rs9643513	A	G	100	PASS	AC=952;AF=0.190096;AN=5008;NS=2504;DP=18451;EAS_AF=0.3343;AMR_AF=0.0735;AFR_AF=0.0469;EUR_AF=0.1332;SAS_AF=0.3763;AA=A|||;VT=SNP
8	60686513	rs9643514	T	C	100	PASS	AC=917;AF=0.183107;AN=5008;NS=2504;DP=20242;EAS_AF=0.3343;AMR_AF=0.0706;AFR_AF=0.0204;EUR_AF=0.1342;SAS_AF=0.3773;AA=T|||;VT=SNP
8	60689015	rs2175385	T	A	100	PASS	AC=954;AF=0.190495;AN=5008;NS=2504;DP=16550;EAS_AF=0.3343;AMR_AF=0.0735;AFR_AF=0.0469;EUR_AF=0.1332;SAS_AF=0.3783;AA=T|||;VT=SNP
8	60689220	rs6471811	T	G	100	PASS	AC=4208;AF=0.840256;AN=5008;NS=2504;DP=15669;EAS_AF=0.9504;AMR_AF=0.8055;AFR_AF=0.9138;EUR_AF=0.7336;SAS_AF=0.7618;AA=G|||;VT=SNP
8	60689573	rs59412441	A	G	100	PASS	AC=950;AF=0.189696;AN=5008;NS=2504;DP=21025;EAS_AF=0.3343;AMR_AF=0.0735;AFR_AF=0.0469;EUR_AF=0.1332;SAS_AF=0.3742;AA=A|||;VT=SNP
8	60689601	rs10105972	G	A	100	PASS	AC=1846;AF=0.36861;AN=5008;NS=2504;DP=20300;EAS_AF=0.3512;AMR_AF=0.6124;AFR_AF=0.1823;EUR_AF=0.5596;SAS_AF=0.2689;AA=G|||;VT=SNP
8	60690408	rs139825459	G	T	100	PASS	AC=18;AF=0.00359425;AN=5008;NS=2504;DP=15783;EAS_AF=0.0159;AMR_AF=0;AFR_AF=0;EUR_AF=0;SAS_AF=0.002;AA=G|||;VT=SNP
8	60691207	rs10110581	G	A	100	PASS	AC=4277;AF=0.854034;AN=5008;NS=2504;DP=18664;EAS_AF=0.9504;AMR_AF=0.8228;AFR_AF=0.9546;EUR_AF=0.7356;SAS_AF=0.7628;AA=A|||;VT=SNP
8	60691309	rs12678056	C	T	100	PASS	AC=720;AF=0.14377;AN=5008;NS=2504;DP=19824;EAS_AF=0.245;AMR_AF=0.2983;AFR_AF=0.0703;EUR_AF=0.1054;SAS_AF=0.0685;AA=T|||;VT=SNP
8	60691526	rs10808700	C	G	100	PASS	AC=3171;AF=0.633187;AN=5008;NS=2504;DP=18550;EAS_AF=0.6171;AMR_AF=0.7248;AFR_AF=0.8101;EUR_AF=0.6004;SAS_AF=0.3793;AA=C|||;VT=SNP
8	60691630	rs12680695	T	C	100	PASS	AC=3001;AF=0.599241;AN=5008;NS=2504;DP=20715;EAS_AF=0.6141;AMR_AF=0.7089;AFR_AF=0.7231;EUR_AF=0.5706;SAS_AF=0.3681;AA=T|||;VT=SNP
8	60691702	rs12680712	T	C	100	PASS	AC=4282;AF=0.855032;AN=5008;NS=2504;DP=20629;EAS_AF=0.9504;AMR_AF=0.8242;AFR_AF=0.9546;EUR_AF=0.7356;SAS_AF=0.7669;AA=C|||;VT=SNP
8	60691717	rs12680715	T	G	100	PASS	AC=3213;AF=0.641573;AN=5008;NS=2504;DP=20785;EAS_AF=0.6171;AMR_AF=0.7262;AFR_AF=0.8404;EUR_AF=0.6014;SAS_AF=0.3793;AA=G|||;VT=SNP
8	60692698	rs80267041	G	A	100	PASS	AC=18;AF=0.00359425;AN=5008;NS=2504;DP=18140;EAS_AF=0.0159;AMR_AF=0;AFR_AF=0;EUR_AF=0;SAS_AF=0.002;AA=G|||;VT=SNP
8	60692728	rs6471812	G	A	100	PASS	AC=3303;AF=0.659545;AN=5008;NS=2504;DP=18157;EAS_AF=0.6171;AMR_AF=0.7291;AFR_AF=0.9054;EUR_AF=0.6034;SAS_AF=0.3793;AA=A|||;VT=SNP
8	60693143	rs62512478	T	C	100	PASS	AC=976;AF=0.194888;AN=5008;NS=2504;DP=17022;EAS_AF=0.3333;AMR_AF=0.0937;AFR_AF=0.0477;EUR_AF=0.1322;SAS_AF=0.3875;AA=T|||;VT=SNP
8	60693722	rs78566390	C	A	100	PASS	AC=99;AF=0.0197684;AN=5008;NS=2504;DP=20026;EAS_AF=0.0923;AMR_AF=0;AFR_AF=0;EUR_AF=0;SAS_AF=0.0061;AA=C|||;VT=SNP
8	60694592	rs867742	A	C	100	PASS	AC=1805;AF=0.360423;AN=5008;NS=2504;DP=19013;EAS_AF=0.3532;AMR_AF=0.6066;AFR_AF=0.1498;EUR_AF=0.5606;SAS_AF=0.272;AA=A|||;VT=SNP
8	60694605	rs907212	A	G	100	PASS	AC=968;AF=0.193291;AN=5008;NS=2504;DP=19045;EAS_AF=0.3333;AMR_AF=0.0937;AFR_AF=0.0416;EUR_AF=0.1322;SAS_AF=0.3875;AA=A|||;VT=SNP
8	60694647	rs867743	G	A	100	PASS	AC=3259;AF=0.650759;AN=5008;NS=2504;DP=19070;EAS_AF=0.6171;AMR_AF=0.7277;AFR_AF=0.8729;EUR_AF=0.6034;SAS_AF=0.3793;AA=A|||;VT=SNP
8	60694900	rs907211	C	A	100	PASS	AC=3002;AF=0.599441;AN=5008;NS=2504;DP=19477;EAS_AF=0.6151;AMR_AF=0.7089;AFR_AF=0.7231;EUR_AF=0.5706;SAS_AF=0.3681;AA=C|||;VT=SNP
8	60695541	rs6985444	A	C	100	PASS	AC=4281;AF=0.854832;AN=5008;NS=2504;DP=22719;EAS_AF=0.9504;AMR_AF=0.8228;AFR_AF=0.9546;EUR_AF=0.7356;SAS_AF=0.7669;AA=c|||;VT=SNP
8	60695779	rs185653810	T	C	100	PASS	AC=15;AF=0.00299521;AN=5008;NS=2504;DP=19234;EAS_AF=0.0119;AMR_AF=0;AFR_AF=0;EUR_AF=0;SAS_AF=0.0031;AA=T|||;VT=SNP
8	60695788	rs117490201	C	T	100	PASS	AC=73;AF=0.0145767;AN=5008;NS=2504;DP=19073;EAS_AF=0.0456;AMR_AF=0;AFR_AF=0.0008;EUR_AF=0.007;SAS_AF=0.0194;AA=C|||;VT=SNP
8	60696526	rs1473594	T	C	100	PASS	AC=3259;AF=0.650759;AN=5008;NS=2504;DP=19068;EAS_AF=0.6171;AMR_AF=0.7277;AFR_AF=0.8729;EUR_AF=0.6034;SAS_AF=0.3793;AA=C|||;VT=SNP
8	60696581	rs10957108	G	A	100	PASS	AC=834;AF=0.166534;AN=5008;NS=2504;DP=19278;EAS_AF=0.2619;AMR_AF=0.0634;AFR_AF=0.32;EUR_AF=0.0089;SAS_AF=0.0961;AA=G|||;VT=SNP
8	60697313	rs34985108	A	T	100	PASS	AC=1030;AF=0.205671;AN=5008;NS=2504;DP=18441;EAS_AF=0.1091;AMR_AF=0.3069;AFR_AF=0.0386;EUR_AF=0.4543;SAS_AF=0.2035;AA=A|||;VT=SNP
8	60697355	rs73251424	T	C	100	PASS	AC=834;AF=0.166534;AN=5008;NS=2504;DP=18464;EAS_AF=0.2619;AMR_AF=0.0634;AFR_AF=0.32;EUR_AF=0.0089;SAS_AF=0.0961;AA=T|||;VT=SNP
8	60697514	rs77602216	A	T	100	PASS	AC=17;AF=0.00339457;AN=5008;NS=2504;DP=18542;EAS_AF=0.0169;AMR_AF=0;AFR_AF=0;EUR_AF=0;SAS_AF=0;AA=A|||;VT=SNP
8	60697874	rs6471814	T	G	100	PASS	AC=3213;AF=0.641573;AN=5008;NS=2504;DP=18713;EAS_AF=0.6171;AMR_AF=0.7262;AFR_AF=0.8404;EUR_AF=0.6014;SAS_AF=0.3793;AA=G|||;VT=SNP
8	60698514	rs7011090	A	C	100	PASS	AC=3003;AF=0.599641;AN=5008;NS=2504;DP=22034;EAS_AF=0.6151;AMR_AF=0.7089;AFR_AF=0.7239;EUR_AF=0.5706;SAS_AF=0.3681;AA=C|||;VT=SNP
8	60698612	rs7824187	T	A	100	PASS	AC=681;AF=0.135982;AN=5008;NS=2504;DP=20190;EAS_AF=0.2619;AMR_AF=0.0548;AFR_AF=0.211;EUR_AF=0.006;SAS_AF=0.0961;AA=T|||;VT=SNP
8	60698747	rs7011914	G	A	100	PASS	AC=1806;AF=0.360623;AN=5008;NS=2504;DP=13004;EAS_AF=0.3532;AMR_AF=0.6066;AFR_AF=0.1498;EUR_AF=0.5616;SAS_AF=0.272;AA=G|||;VT=SNP
8	60698795	rs6471815	A	G	100	PASS	AC=3260;AF=0.650958;AN=5008;NS=2504;DP=15025;EAS_AF=0.6171;AMR_AF=0.7277;AFR_AF=0.8729;EUR_AF=0.6034;SAS_AF=0.3804;AA=a|||;VT=SNP
8	60698804	rs6471816	C	T	100	PASS	AC=3004;AF=0.59984;AN=5008;NS=2504;DP=15099;EAS_AF=0.6151;AMR_AF=0.7089;AFR_AF=0.7239;EUR_AF=0.5706;SAS_AF=0.3691;AA=C|||;VT=SNP
8	60698937	rs6471817	G	A	100	PASS	AC=3003;AF=0.599641;AN=5008;NS=2504;DP=16355;EAS_AF=0.6151;AMR_AF=0.7089;AFR_AF=0.7239;EUR_AF=0.5706;SAS_AF=0.3681;AA=G|||;VT=SNP
8	60699594	rs6471818	T	A	100	PASS	AC=1806;AF=0.360623;AN=5008;NS=2504;DP=22278;EAS_AF=0.3532;AMR_AF=0.6066;AFR_AF=0.1498;EUR_AF=0.5616;SAS_AF=0.272;AA=T|||;VT=SNP
8	60699779	rs6471819	T	A	100	PASS	AC=3002;AF=0.599441;AN=5008;NS=2504;DP=21464;EAS_AF=0.6141;AMR_AF=0.7089;AFR_AF=0.7239;EUR_AF=0.5706;SAS_AF=0.3681;AA=T|||;VT=SNP
8	60700150	rs6471820	C	T	100	PASS	AC=3002;AF=0.599441;AN=5008;NS=2504;DP=20956;EAS_AF=0.6151;AMR_AF=0.7089;AFR_AF=0.7231;EUR_AF=0.5706;SAS_AF=0.3681;AA=C|||;VT=SNP
8	60700251	rs7017889	C	G	100	PASS	AC=3005;AF=0.60004;AN=5008;NS=2504;DP=18124;EAS_AF=0.6151;AMR_AF=0.7089;AFR_AF=0.7254;EUR_AF=0.5706;SAS_AF=0.3681;AA=G|||;VT=SNP
8	60700469	rs6984242	G	A	100	PASS	AC=3260;AF=0.650958;AN=5008;NS=2504;DP=12075;EAS_AF=0.6171;AMR_AF=0.7277;AFR_AF=0.8729;EUR_AF=0.6034;SAS_AF=0.3804;AA=A|||;VT=SNP
8	60701019	rs4354297	C	G	100	PASS	AC=3004;AF=0.59984;AN=5008;NS=2504;DP=16678;EAS_AF=0.6151;AMR_AF=0.7089;AFR_AF=0.7239;EUR_AF=0.5706;SAS_AF=0.3691;AA=C|||;VT=SNP
8	60702055	rs13260766	G	A	100	PASS	AC=1743;AF=0.348043;AN=5008;NS=2504;DP=14536;EAS_AF=0.2956;AMR_AF=0.6037;AFR_AF=0.1498;EUR_AF=0.5606;SAS_AF=0.2699;AA=G|||;VT=SNP
8	60702199	rs6415587	A	C	100	PASS	AC=3097;AF=0.618411;AN=5008;NS=2504;DP=19105;EAS_AF=0.6081;AMR_AF=0.7133;AFR_AF=0.8003;EUR_AF=0.5696;SAS_AF=0.3661;AA=C|||;VT=SNP
8	60702296	rs6471821	T	C	100	PASS	AC=3098;AF=0.61861;AN=5008;NS=2504;DP=17498;EAS_AF=0.6081;AMR_AF=0.7133;AFR_AF=0.8003;EUR_AF=0.5696;SAS_AF=0.3671;AA=T|||;VT=SNP
8	60702591	rs34153748	C	T	100	PASS	AC=629;AF=0.125599;AN=5008;NS=2504;DP=18248;EAS_AF=0.2331;AMR_AF=0.2954;AFR_AF=0.0129;EUR_AF=0.1074;SAS_AF=0.0654;AA=C|||;VT=SNP
8	60702960	rs4738784	A	G	100	PASS	AC=58;AF=0.0115815;AN=5008;NS=2504;DP=17051;EAS_AF=0.0575;AMR_AF=0;AFR_AF=0;EUR_AF=0;SAS_AF=0;AA=A|||;VT=SNP
8	60703968	rs77092751	G	A	100	PASS	AC=395;AF=0.0788738;AN=5008;NS=2504;DP=14044;EAS_AF=0.2669;AMR_AF=0.0418;AFR_AF=0.003;EUR_AF=0.001;SAS_AF=0.0941;AA=G|||;VT=SNP
8	60703969	rs12155733	T	A	100	PASS	AC=3195;AF=0.637979;AN=5008;NS=2504;DP=14018;EAS_AF=0.6081;AMR_AF=0.7277;AFR_AF=0.8321;EUR_AF=0.6014;SAS_AF=0.3804;AA=A|||;VT=SNP
8	60704013	rs12155734	T	C	100	PASS	AC=3093;AF=0.617612;AN=5008;NS=2504;DP=15150;EAS_AF=0.6081;AMR_AF=0.7133;AFR_AF=0.795;EUR_AF=0.5696;SAS_AF=0.3691;AA=T|||;VT=SNP
8	60704199	rs12155940	A	T	100	PASS	AC=3093;AF=0.617612;AN=5008;NS=2504;DP=15581;EAS_AF=0.6081;AMR_AF=0.7133;AFR_AF=0.795;EUR_AF=0.5696;SAS_AF=0.3691;AA=A|||;VT=SNP
8	60704226	rs12155738	T	G	100	PASS	AC=3093;AF=0.617612;AN=5008;NS=2504;DP=15718;EAS_AF=0.6081;AMR_AF=0.7133;AFR_AF=0.795;EUR_AF=0.5696;SAS_AF=0.3691;AA=T|||;VT=SNP
8	60704504	rs72657845	G	C	100	PASS	AC=221;AF=0.0441294;AN=5008;NS=2504;DP=20298;EAS_AF=0.0466;AMR_AF=0.0274;AFR_AF=0.0454;EUR_AF=0.0706;SAS_AF=0.0245;AA=G|||;VT=SNP
8	60704609	rs7835184	A	T	100	PASS	AC=3091;AF=0.617212;AN=5008;NS=2504;DP=20870;EAS_AF=0.6081;AMR_AF=0.7133;AFR_AF=0.7935;EUR_AF=0.5696;SAS_AF=0.3691;AA=A|||;VT=SNP
8	60705574	rs6471822	C	T	100	PASS	AC=3091;AF=0.617212;AN=5008;NS=2504;DP=19527;EAS_AF=0.6081;AMR_AF=0.7133;AFR_AF=0.7935;EUR_AF=0.5696;SAS_AF=0.3691;AA=C|||;VT=SNP
8	60705885	rs7011502	C	T	100	PASS	AC=3091;AF=0.617212;AN=5008;NS=2504;DP=19838;EAS_AF=0.6081;AMR_AF=0.7133;AFR_AF=0.7935;EUR_AF=0.5696;SAS_AF=0.3691;AA=C|||;VT=SNP
8	60705903	rs7011810	G	A	100	PASS	AC=3091;AF=0.617212;AN=5008;NS=2504;DP=19294;EAS_AF=0.6081;AMR_AF=0.7133;AFR_AF=0.7935;EUR_AF=0.5696;SAS_AF=0.3691;AA=G|||;VT=SNP
8	60706091	rs7011728	A	G	100	PASS	AC=1793;AF=0.358027;AN=5008;NS=2504;DP=20883;EAS_AF=0.3393;AMR_AF=0.6081;AFR_AF=0.1498;EUR_AF=0.5606;SAS_AF=0.273;AA=A|||;VT=SNP
8	60706297	rs1115041	T	C	100	PASS	AC=3501;AF=0.699081;AN=5008;NS=2504;DP=19701;EAS_AF=0.6548;AMR_AF=0.7579;AFR_AF=0.9395;EUR_AF=0.673;SAS_AF=0.4049;AA=C|||;VT=SNP
8	60706569	rs10096023	A	G	100	PASS	AC=3091;AF=0.617212;AN=5008;NS=2504;DP=18616;EAS_AF=0.6081;AMR_AF=0.7133;AFR_AF=0.7935;EUR_AF=0.5696;SAS_AF=0.3691;AA=A|||;VT=SNP
8	60706685	rs2175387	A	C	100	PASS	AC=3091;AF=0.617212;AN=5008;NS=2504;DP=17356;EAS_AF=0.6081;AMR_AF=0.7133;AFR_AF=0.7935;EUR_AF=0.5696;SAS_AF=0.3691;AA=A|||;VT=SNP
8	60706743	rs72657852	C	T	100	PASS	AC=204;AF=0.0407348;AN=5008;NS=2504;DP=17126;EAS_AF=0.0466;AMR_AF=0.0274;AFR_AF=0.0325;EUR_AF=0.0706;SAS_AF=0.0245;AA=C|||;VT=SNP
8	60706826	rs12545490	T	C	100	PASS	AC=330;AF=0.0658946;AN=5008;NS=2504;DP=16476;EAS_AF=0.2083;AMR_AF=0.0403;AFR_AF=0.003;EUR_AF=0.001;SAS_AF=0.089;AA=T|||;VT=SNP
8	60706955	rs12542867	C	T	100	PASS	AC=260;AF=0.0519169;AN=5008;NS=2504;DP=17185;EAS_AF=0.0407;AMR_AF=0.2666;AFR_AF=0.0045;EUR_AF=0.0199;SAS_AF=0.0082;AA=C|||;VT=SNP
8	60707655	rs72657853	C	T	100	PASS	AC=208;AF=0.0415335;AN=5008;NS=2504;DP=15624;EAS_AF=0.0466;AMR_AF=0.0274;AFR_AF=0.0356;EUR_AF=0.0706;SAS_AF=0.0245;AA=C|||;VT=SNP
8	60708070	rs6471823	T	C	100	PASS	AC=3091;AF=0.617212;AN=5008;NS=2504;DP=15714;EAS_AF=0.6081;AMR_AF=0.7133;AFR_AF=0.7935;EUR_AF=0.5696;SAS_AF=0.3691;AA=C|||;VT=SNP
8	60708224	rs2326439	G	C	100	PASS	AC=1726;AF=0.344649;AN=5008;NS=2504;DP=17672;EAS_AF=0.3393;AMR_AF=0.6052;AFR_AF=0.1006;EUR_AF=0.5606;SAS_AF=0.273;AA=G|||;VT=SNP
8	60708505	rs4394383	G	C	100	PASS	AC=3157;AF=0.630391;AN=5008;NS=2504;DP=16580;EAS_AF=0.6081;AMR_AF=0.7262;AFR_AF=0.8048;EUR_AF=0.5994;SAS_AF=0.3814;AA=C|||;VT=SNP
8	60708881	rs4440623	G	A	100	PASS	AC=3501;AF=0.699081;AN=5008;NS=2504;DP=17616;EAS_AF=0.6548;AMR_AF=0.7579;AFR_AF=0.9395;EUR_AF=0.673;SAS_AF=0.4049;AA=A|||;VT=SNP
8	60709242	rs6471826	T	G	100	PASS	AC=3091;AF=0.617212;AN=5008;NS=2504;DP=16861;EAS_AF=0.6081;AMR_AF=0.7133;AFR_AF=0.7935;EUR_AF=0.5696;SAS_AF=0.3691;AA=G|||;VT=SNP
8	60709463	rs6415590	A	G	100	PASS	AC=3091;AF=0.617212;AN=5008;NS=2504;DP=16544;EAS_AF=0.6081;AMR_AF=0.7133;AFR_AF=0.7935;EUR_AF=0.5696;SAS_AF=0.3691;AA=A|||;VT=SNP
8	60709689	rs12678663	A	G	100	PASS	AC=262;AF=0.0523163;AN=5008;NS=2504;DP=13747;EAS_AF=0.0417;AMR_AF=0.268;AFR_AF=0.0045;EUR_AF=0.0199;SAS_AF=0.0082;AA=A|||;VT=SNP
8	60709953	rs6986814	T	C	100	PASS	AC=1028;AF=0.205272;AN=5008;NS=2504;DP=15311;EAS_AF=0.1071;AMR_AF=0.304;AFR_AF=0.0378;EUR_AF=0.4533;SAS_AF=0.2076;AA=T|||;VT=SNP
8	60710231	rs13252402	C	T	100	PASS	AC=1793;AF=0.358027;AN=5008;NS=2504;DP=16469;EAS_AF=0.3393;AMR_AF=0.6066;AFR_AF=0.1498;EUR_AF=0.5606;SAS_AF=0.274;AA=C|||;VT=SNP
8	60710242	rs13252902	G	A	100	PASS	AC=3091;AF=0.617212;AN=5008;NS=2504;DP=16550;EAS_AF=0.6081;AMR_AF=0.7133;AFR_AF=0.7935;EUR_AF=0.5696;SAS_AF=0.3691;AA=A|||;VT=SNP
8	60710665	rs1034515	G	A	100	PASS	AC=3091;AF=0.617212;AN=5008;NS=2504;DP=18012;EAS_AF=0.6081;AMR_AF=0.7133;AFR_AF=0.7935;EUR_AF=0.5696;SAS_AF=0.3691;AA=G|||;VT=SNP
8	60710997	rs1034516	G	T	100	PASS	AC=3091;AF=0.617212;AN=5008;NS=2504;DP=16950;EAS_AF=0.6081;AMR_AF=0.7133;AFR_AF=0.7935;EUR_AF=0.5696;SAS_AF=0.3691;AA=G|||;VT=SNP
8	60711404	rs10092060	G	A	100	PASS	AC=1791;AF=0.357628;AN=5008;NS=2504;DP=17378;EAS_AF=0.3393;AMR_AF=0.6066;AFR_AF=0.149;EUR_AF=0.5606;SAS_AF=0.273;AA=G|||;VT=SNP
8	60711742	rs6997129	T	G	100	PASS	AC=3087;AF=0.616414;AN=5008;NS=2504;DP=17728;EAS_AF=0.6081;AMR_AF=0.7118;AFR_AF=0.7912;EUR_AF=0.5696;SAS_AF=0.3691;AA=G|||;VT=SNP
8	60711831	rs6471828	G	A	100	PASS	AC=3087;AF=0.616414;AN=5008;NS=2504;DP=18700;EAS_AF=0.6081;AMR_AF=0.7118;AFR_AF=0.7912;EUR_AF=0.5696;SAS_AF=0.3691;AA=G|||;VT=SNP
8	60712193	rs78722502	A	G	100	PASS	AC=28;AF=0.00559105;AN=5008;NS=2504;DP=18665;EAS_AF=0.0268;AMR_AF=0;AFR_AF=0;EUR_AF=0;SAS_AF=0.001;AA=A|||;VT=SNP
8	60712370	rs6471829	A	C	100	PASS	AC=3087;AF=0.616414;AN=5008;NS=2504;DP=16744;EAS_AF=0.6091;AMR_AF=0.7104;AFR_AF=0.7912;EUR_AF=0.5696;SAS_AF=0.3691;AA=A|||;VT=SNP
8	60712682	rs1034517	T	C	100	PASS	AC=3087;AF=0.616414;AN=5008;NS=2504;DP=17576;EAS_AF=0.6081;AMR_AF=0.7118;AFR_AF=0.7912;EUR_AF=0.5696;SAS_AF=0.3691;AA=t|||;VT=SNP
8	60712827	rs117683242	A	C	100	PASS	AC=32;AF=0.00638978;AN=5008;NS=2504;DP=16566;EAS_AF=0.0308;AMR_AF=0;AFR_AF=0;EUR_AF=0;SAS_AF=0.001;AA=A|||;VT=SNP
8	60712976	rs954004	C	T	100	PASS	AC=3088;AF=0.616613;AN=5008;NS=2504;DP=16761;EAS_AF=0.6081;AMR_AF=0.7133;AFR_AF=0.7912;EUR_AF=0.5696;SAS_AF=0.3691;AA=C|||;VT=SNP
8	60713156	rs954005	C	T	100	PASS	AC=3087;AF=0.616414;AN=5008;NS=2504;DP=14639;EAS_AF=0.6081;AMR_AF=0.7118;AFR_AF=0.7912;EUR_AF=0.5696;SAS_AF=0.3691;AA=C|||;VT=SNP
8	60713250	rs952800	G	A	100	PASS	AC=1725;AF=0.344449;AN=5008;NS=2504;DP=14881;EAS_AF=0.3393;AMR_AF=0.6052;AFR_AF=0.0998;EUR_AF=0.5606;SAS_AF=0.273;AA=G|||;VT=SNP
8	60713355	rs72657859	A	G	100	PASS	AC=204;AF=0.0407348;AN=5008;NS=2504;DP=15282;EAS_AF=0.0466;AMR_AF=0.0274;AFR_AF=0.0325;EUR_AF=0.0706;SAS_AF=0.0245;AA=A|||;VT=SNP
8	60713371	rs6471830	G	A	100	PASS	AC=3103;AF=0.619609;AN=5008;NS=2504;DP=15324;EAS_AF=0.6081;AMR_AF=0.7133;AFR_AF=0.8026;EUR_AF=0.5696;SAS_AF=0.3691;AA=A|||;VT=SNP
8	60714490	rs10808702	G	C	100	PASS	AC=3087;AF=0.616414;AN=5008;NS=2504;DP=20998;EAS_AF=0.6081;AMR_AF=0.7118;AFR_AF=0.7912;EUR_AF=0.5696;SAS_AF=0.3691;AA=G|||;VT=SNP
8	60714508	rs10755942	T	C	100	PASS	AC=3087;AF=0.616414;AN=5008;NS=2504;DP=21198;EAS_AF=0.6081;AMR_AF=0.7118;AFR_AF=0.7912;EUR_AF=0.5696;SAS_AF=0.3691;AA=T|||;VT=SNP
8	60714584	rs10755943	C	A	100	PASS	AC=3087;AF=0.616414;AN=5008;NS=2504;DP=22648;EAS_AF=0.6081;AMR_AF=0.7118;AFR_AF=0.7912;EUR_AF=0.5696;SAS_AF=0.3691;AA=C|||;VT=SNP
8	60714731	rs10504300	G	A	100	PASS	AC=3087;AF=0.616414;AN=5008;NS=2504;DP=18683;EAS_AF=0.6081;AMR_AF=0.7118;AFR_AF=0.7912;EUR_AF=0.5696;SAS_AF=0.3691;AA=G|||;VT=SNP
8	60714820	rs74332779	A	T	100	PASS	AC=32;AF=0.00638978;AN=5008;NS=2504;DP=17330;EAS_AF=0.0308;AMR_AF=0;AFR_AF=0;EUR_AF=0;SAS_AF=0.001;AA=A|||;VT=SNP
8	60714839	rs17268891	C	T	100	PASS	AC=1791;AF=0.357628;AN=5008;NS=2504;DP=17478;EAS_AF=0.3393;AMR_AF=0.6066;AFR_AF=0.149;EUR_AF=0.5606;SAS_AF=0.273;AA=C|||;VT=SNP
8	60716844	rs7833985	G	A	100	PASS	AC=3159;AF=0.630791;AN=5008;NS=2504;DP=18809;EAS_AF=0.6081;AMR_AF=0.7248;AFR_AF=0.8079;EUR_AF=0.5994;SAS_AF=0.3804;AA=A|||;VT=SNP
8	60717448	rs6987131	T	C	100	PASS	AC=3097;AF=0.618411;AN=5008;NS=2504;DP=19971;EAS_AF=0.6081;AMR_AF=0.7133;AFR_AF=0.7965;EUR_AF=0.5706;SAS_AF=0.3701;AA=T|||;VT=SNP
8	60717480	rs7000664	T	C	100	PASS	AC=3095;AF=0.618011;AN=5008;NS=2504;DP=18816;EAS_AF=0.6081;AMR_AF=0.7118;AFR_AF=0.7965;EUR_AF=0.5706;SAS_AF=0.3691;AA=T|||;VT=SNP
8	60717504	rs7018304	A	G	100	PASS	AC=3160;AF=0.63099;AN=5008;NS=2504;DP=18074;EAS_AF=0.6081;AMR_AF=0.7248;AFR_AF=0.8079;EUR_AF=0.6004;SAS_AF=0.3804;AA=G|||;VT=SNP
8	60718495	rs10101487	A	G	100	PASS	AC=3501;AF=0.699081;AN=5008;NS=2504;DP=14838;EAS_AF=0.6548;AMR_AF=0.7579;AFR_AF=0.9395;EUR_AF=0.673;SAS_AF=0.4049;AA=G|||;VT=SNP
8	60718581	rs7817184	A	G	100	PASS	AC=3710;AF=0.740815;AN=5008;NS=2504;DP=15961;EAS_AF=0.7679;AMR_AF=0.7666;AFR_AF=0.9826;EUR_AF=0.675;SAS_AF=0.4356;AA=G|||;VT=SNP
8	60719241	rs10957109	C	A	100	PASS	AC=3076;AF=0.614217;AN=5008;NS=2504;DP=16490;EAS_AF=0.6081;AMR_AF=0.7118;AFR_AF=0.7829;EUR_AF=0.5696;SAS_AF=0.3691;AA=C|||;VT=SNP
8	60719612	rs74707058	A	C	100	PASS	AC=12;AF=0.00239617;AN=5008;NS=2504;DP=15000;EAS_AF=0.0099;AMR_AF=0;AFR_AF=0;EUR_AF=0.002;SAS_AF=0;AA=A|||;VT=SNP
8	60719954	rs1511032	A	T	100	PASS	AC=3076;AF=0.614217;AN=5008;NS=2504;DP=13818;EAS_AF=0.6081;AMR_AF=0.7118;AFR_AF=0.7829;EUR_AF=0.5696;SAS_AF=0.3691;AA=A|||;VT=SNP
8	60720008	rs6471831	G	T	100	PASS	AC=3079;AF=0.614816;AN=5008;NS=2504;DP=13642;EAS_AF=0.6101;AMR_AF=0.7118;AFR_AF=0.7829;EUR_AF=0.5696;SAS_AF=0.3701;AA=G|||;VT=SNP
8	60720176	rs6471832	G	A	100	PASS	AC=3496;AF=0.698083;AN=5008;NS=2504;DP=13025;EAS_AF=0.6548;AMR_AF=0.7579;AFR_AF=0.9357;EUR_AF=0.673;SAS_AF=0.4049;AA=A|||;VT=SNP
8	60720695	rs6471833	A	G	100	PASS	AC=3080;AF=0.615016;AN=5008;NS=2504;DP=16565;EAS_AF=0.6101;AMR_AF=0.7147;AFR_AF=0.7829;EUR_AF=0.5696;SAS_AF=0.3691;AA=A|||;VT=SNP
8	60720759	rs1511031	A	C	100	PASS	AC=3080;AF=0.615016;AN=5008;NS=2504;DP=17581;EAS_AF=0.6101;AMR_AF=0.7147;AFR_AF=0.7829;EUR_AF=0.5696;SAS_AF=0.3691;AA=A|||;VT=SNP
8	60721498	rs2136916	C	A	100	PASS	AC=636;AF=0.126997;AN=5008;NS=2504;DP=17494;EAS_AF=0.2371;AMR_AF=0.2983;AFR_AF=0.0129;EUR_AF=0.1074;SAS_AF=0.0665;AA=C|||;VT=SNP
8	60721511	rs6471834	A	G	100	PASS	AC=3489;AF=0.696685;AN=5008;NS=2504;DP=17757;EAS_AF=0.6548;AMR_AF=0.7608;AFR_AF=0.9297;EUR_AF=0.673;SAS_AF=0.4039;AA=a|||;VT=SNP
8	60721981	rs10100880	T	C	100	PASS	AC=1733;AF=0.346046;AN=5008;NS=2504;DP=19063;EAS_AF=0.3413;AMR_AF=0.6095;AFR_AF=0.1029;EUR_AF=0.5606;SAS_AF=0.272;AA=T|||;VT=SNP
8	60722999	rs2326440	C	T	100	PASS	AC=424;AF=0.0846645;AN=5008;NS=2504;DP=16993;EAS_AF=0.0456;AMR_AF=0.0447;AFR_AF=0.1573;EUR_AF=0.1034;SAS_AF=0.0358;AA=T|||;VT=SNP
8	60723088	rs2326441	A	G	100	PASS	AC=356;AF=0.0710863;AN=5008;NS=2504;DP=17052;EAS_AF=0.0456;AMR_AF=0.0317;AFR_AF=0.1445;EUR_AF=0.0736;SAS_AF=0.0235;AA=A|||;VT=SNP
8	60723277	rs2326442	G	A	100	PASS	AC=422;AF=0.0842652;AN=5008;NS=2504;DP=16765;EAS_AF=0.0456;AMR_AF=0.0447;AFR_AF=0.1566;EUR_AF=0.1034;SAS_AF=0.0348;AA=A|||;VT=SNP
8	60723529	rs12547221	C	G	100	PASS	AC=836;AF=0.166933;AN=5008;NS=2504;DP=16550;EAS_AF=0.2698;AMR_AF=0.0663;AFR_AF=0.3116;EUR_AF=0.0089;SAS_AF=0.0992;AA=C|||;VT=SNP
8	60724081	rs200812482	T	A	100	PASS	AC=75;AF=0.014976;AN=5008;NS=2504;DP=16634;EAS_AF=0.0466;AMR_AF=0.0058;AFR_AF=0.0113;EUR_AF=0.003;SAS_AF=0.0061;AA=A|||;VT=SNP
8	60724763	rs2221796	C	T	100	PASS	AC=420;AF=0.0838658;AN=5008;NS=2504;DP=15749;EAS_AF=0.0456;AMR_AF=0.0447;AFR_AF=0.1551;EUR_AF=0.1034;SAS_AF=0.0348;AA=T|||;VT=SNP
8	60724773	rs2221795	T	C	100	PASS	AC=420;AF=0.0838658;AN=5008;NS=2504;DP=15924;EAS_AF=0.0456;AMR_AF=0.0447;AFR_AF=0.1551;EUR_AF=0.1034;SAS_AF=0.0348;AA=T|||;VT=SNP
8	60725476	rs10101285	C	A	100	PASS	AC=354;AF=0.0706869;AN=5008;NS=2504;DP=14715;EAS_AF=0.0456;AMR_AF=0.0317;AFR_AF=0.143;EUR_AF=0.0736;SAS_AF=0.0235;AA=C|||;VT=SNP
8	60725539	rs72657870	G	A	100	PASS	AC=218;AF=0.0435304;AN=5008;NS=2504;DP=13291;EAS_AF=0.0456;AMR_AF=0.0274;AFR_AF=0.0446;EUR_AF=0.0706;SAS_AF=0.0235;AA=G|||;VT=SNP
8	60725823	rs62512505	C	G	100	PASS	AC=423;AF=0.0844649;AN=5008;NS=2504;DP=14992;EAS_AF=0.0456;AMR_AF=0.0447;AFR_AF=0.1573;EUR_AF=0.1034;SAS_AF=0.0348;AA=C|||;VT=SNP
8	60725841	rs118019761	T	C	100	PASS	AC=18;AF=0.00359425;AN=5008;NS=2504;DP=15377;EAS_AF=0.0169;AMR_AF=0;AFR_AF=0;EUR_AF=0;SAS_AF=0.001;AA=T|||;VT=SNP
8	60726192	rs10216407	T	G	100	PASS	AC=421;AF=0.0840655;AN=5008;NS=2504;DP=17919;EAS_AF=0.0456;AMR_AF=0.0447;AFR_AF=0.1558;EUR_AF=0.1034;SAS_AF=0.0348;AA=-|||;VT=SNP
8	60726781	rs4738785	G	T	100	PASS	AC=1767;AF=0.352835;AN=5008;NS=2504;DP=16473;EAS_AF=0.3403;AMR_AF=0.6066;AFR_AF=0.1452;EUR_AF=0.5606;SAS_AF=0.2526;AA=-|||;VT=SNP
8	60726786	rs10105824	G	A	100	PASS	AC=422;AF=0.0842652;AN=5008;NS=2504;DP=16333;EAS_AF=0.0456;AMR_AF=0.0447;AFR_AF=0.1566;EUR_AF=0.1034;SAS_AF=0.0348;AA=-|||;VT=SNP
8	60727825	rs57652202	A	G	100	PASS	AC=696;AF=0.138978;AN=5008;NS=2504;DP=19590;EAS_AF=0.2698;AMR_AF=0.0576;AFR_AF=0.2126;EUR_AF=0.006;SAS_AF=0.0992;AA=A|||;VT=SNP
8	60728053	rs10088841	C	T	100	PASS	AC=355;AF=0.0708866;AN=5008;NS=2504;DP=18522;EAS_AF=0.0456;AMR_AF=0.0317;AFR_AF=0.1437;EUR_AF=0.0736;SAS_AF=0.0235;AA=C|||;VT=SNP
8	60728145	rs10957110	T	C	100	PASS	AC=293;AF=0.0585064;AN=5008;NS=2504;DP=18734;EAS_AF=0.0456;AMR_AF=0.0317;AFR_AF=0.0983;EUR_AF=0.0716;SAS_AF=0.0235;AA=T|||;VT=SNP
8	60728159	rs10103912	T	G	100	PASS	AC=1005;AF=0.200679;AN=5008;NS=2504;DP=18352;EAS_AF=0.1032;AMR_AF=0.3055;AFR_AF=0.0378;EUR_AF=0.4533;SAS_AF=0.1871;AA=T|||;VT=SNP
8	60728265	rs10088981	A	G	100	PASS	AC=1768;AF=0.353035;AN=5008;NS=2504;DP=18567;EAS_AF=0.3403;AMR_AF=0.6066;AFR_AF=0.146;EUR_AF=0.5606;SAS_AF=0.2526;AA=A|||;VT=SNP
8	60728706	rs139076770	A	C	100	PASS	AC=33;AF=0.00658946;AN=5008;NS=2504;DP=19525;EAS_AF=0.0298;AMR_AF=0;AFR_AF=0;EUR_AF=0;SAS_AF=0.0031;AA=A|||;VT=SNP
8	60728734	rs11993248	C	T	100	PASS	AC=293;AF=0.0585064;AN=5008;NS=2504;DP=20437;EAS_AF=0.0456;AMR_AF=0.0317;AFR_AF=0.0983;EUR_AF=0.0716;SAS_AF=0.0235;AA=C|||;VT=SNP
8	60728909	rs146440533	T	G	100	PASS	AC=215;AF=0.0429313;AN=5008;NS=2504;DP=20672;EAS_AF=0.0456;AMR_AF=0.0274;AFR_AF=0.0424;EUR_AF=0.0706;SAS_AF=0.0235;AA=T|||;VT=SNP
8	60729243	rs140631176	G	C	100	PASS	AC=323;AF=0.0644968;AN=5008;NS=2504;DP=18432;EAS_AF=0.0456;AMR_AF=0.0331;AFR_AF=0.1203;EUR_AF=0.0716;SAS_AF=0.0235;AA=G|||;VT=SNP
8	60731091	rs141378688	A	G	100	PASS	AC=355;AF=0.0708866;AN=5008;NS=2504;DP=18784;EAS_AF=0.0456;AMR_AF=0.0317;AFR_AF=0.1437;EUR_AF=0.0736;SAS_AF=0.0235;AA=A|||;VT=SNP
8	60731216	rs112430807	T	C	100	PASS	AC=422;AF=0.0842652;AN=5008;NS=2504;DP=20047;EAS_AF=0.0456;AMR_AF=0.0447;AFR_AF=0.1566;EUR_AF=0.1034;SAS_AF=0.0348;AA=C|||;VT=SNP
8	60731340	rs142311653	G	A	100	PASS	AC=38;AF=0.00758786;AN=5008;NS=2504;DP=19514;EAS_AF=0.0238;AMR_AF=0.0187;AFR_AF=0.0008;EUR_AF=0;SAS_AF=0;AA=G|||;VT=SNP
8	60731440	rs10087957	T	A	100	PASS	AC=3462;AF=0.691294;AN=5008;NS=2504;DP=21842;EAS_AF=0.6577;AMR_AF=0.7579;AFR_AF=0.9077;EUR_AF=0.673;SAS_AF=0.4049;AA=A|||;VT=SNP
8	60731483	rs10103994	A	C	100	PASS	AC=1787;AF=0.356829;AN=5008;NS=2504;DP=21992;EAS_AF=0.3403;AMR_AF=0.6066;AFR_AF=0.146;EUR_AF=0.5606;SAS_AF=0.272;AA=A|||;VT=SNP
8	60731669	rs9657030	T	C	100	PASS	AC=1023;AF=0.204273;AN=5008;NS=2504;DP=20887;EAS_AF=0.1032;AMR_AF=0.3055;AFR_AF=0.0378;EUR_AF=0.4533;SAS_AF=0.2055;AA=T|||;VT=SNP
8	60731737	rs28804194	A	G	100	PASS	AC=423;AF=0.0844649;AN=5008;NS=2504;DP=21779;EAS_AF=0.0456;AMR_AF=0.0447;AFR_AF=0.1566;EUR_AF=0.1024;SAS_AF=0.0368;AA=A|||;VT=SNP
8	60731888	rs187272695	T	C	100	PASS	AC=22;AF=0.00439297;AN=5008;NS=2504;DP=22540;EAS_AF=0.0079;AMR_AF=0;AFR_AF=0;EUR_AF=0.0139;SAS_AF=0;AA=T|||;VT=SNP
8	60732791	rs10108587	G	A	100	PASS	AC=355;AF=0.0708866;AN=5008;NS=2504;DP=16486;EAS_AF=0.0456;AMR_AF=0.0317;AFR_AF=0.1437;EUR_AF=0.0736;SAS_AF=0.0235;AA=G|||;VT=SNP
8	60733949	rs28626870	C	G	100	PASS	AC=423;AF=0.0844649;AN=5008;NS=2504;DP=14571;EAS_AF=0.0456;AMR_AF=0.0447;AFR_AF=0.1573;EUR_AF=0.1034;SAS_AF=0.0348;AA=C|||;VT=SNP
8	60733953	rs28445557	C	G	100	PASS	AC=422;AF=0.0842652;AN=5008;NS=2504;DP=14801;EAS_AF=0.0456;AMR_AF=0.0447;AFR_AF=0.1566;EUR_AF=0.1034;SAS_AF=0.0348;AA=G|||;VT=SNP
8	60734218	rs17322063	A	G	100	PASS	AC=422;AF=0.0842652;AN=5008;NS=2504;DP=16017;EAS_AF=0.0456;AMR_AF=0.0447;AFR_AF=0.1566;EUR_AF=0.1034;SAS_AF=0.0348;AA=A|||;VT=SNP
8	60734333	rs182410836	A	T	100	PASS	AC=18;AF=0.00359425;AN=5008;NS=2504;DP=15604;EAS_AF=0.0169;AMR_AF=0;AFR_AF=0;EUR_AF=0;SAS_AF=0.001;AA=a|||;VT=SNP
8	60734847	rs61187582	T	C	100	PASS	AC=422;AF=0.0842652;AN=5008;NS=2504;DP=17006;EAS_AF=0.0456;AMR_AF=0.0447;AFR_AF=0.1566;EUR_AF=0.1034;SAS_AF=0.0348;AA=T|||;VT=SNP
8	60735159	rs80106049	G	A	100	PASS	AC=57;AF=0.0113818;AN=5008;NS=2504;DP=17565;EAS_AF=0.0565;AMR_AF=0;AFR_AF=0;EUR_AF=0;SAS_AF=0;AA=G|||;VT=SNP
8	60736025	rs1511028	T	C	100	PASS	AC=1788;AF=0.357029;AN=5008;NS=2504;DP=15874;EAS_AF=0.3403;AMR_AF=0.6066;AFR_AF=0.1467;EUR_AF=0.5606;SAS_AF=0.272;AA=T|||;VT=SNP
8	60736841	rs12155692	G	T	100	PASS	AC=206;AF=0.0411342;AN=5008;NS=2504;DP=19279;EAS_AF=0.0456;AMR_AF=0.0274;AFR_AF=0.0356;EUR_AF=0.0706;SAS_AF=0.0235;AA=G|||;VT=SNP
8	60737472	rs62512511	T	C	100	PASS	AC=421;AF=0.0840655;AN=5008;NS=2504;DP=14331;EAS_AF=0.0456;AMR_AF=0.0432;AFR_AF=0.1566;EUR_AF=0.1034;SAS_AF=0.0348;AA=C|||;VT=SNP
8	60737563	rs139359695	C	T	100	PASS	AC=16;AF=0.00319489;AN=5008;NS=2504;DP=14266;EAS_AF=0.0159;AMR_AF=0;AFR_AF=0;EUR_AF=0;SAS_AF=0;AA=C|||;VT=SNP
8	60737595	rs72657880	T	C	100	PASS	AC=317;AF=0.0632987;AN=5008;NS=2504;DP=14895;EAS_AF=0.0456;AMR_AF=0.0303;AFR_AF=0.1172;EUR_AF=0.0716;SAS_AF=0.0235;AA=T|||;VT=SNP
8	60737750	rs60068738	A	G	100	PASS	AC=695;AF=0.138778;AN=5008;NS=2504;DP=13766;EAS_AF=0.2698;AMR_AF=0.0576;AFR_AF=0.2118;EUR_AF=0.006;SAS_AF=0.0992;AA=A|||;VT=SNP
8	60738020	rs10107695	G	A	100	PASS	AC=421;AF=0.0840655;AN=5008;NS=2504;DP=15253;EAS_AF=0.0456;AMR_AF=0.0432;AFR_AF=0.1566;EUR_AF=0.1034;SAS_AF=0.0348;AA=G|||;VT=SNP
8	60738561	rs10097767	T	C	100	PASS	AC=450;AF=0.0898562;AN=5008;NS=2504;DP=16078;EAS_AF=0.0456;AMR_AF=0.0461;AFR_AF=0.177;EUR_AF=0.1034;SAS_AF=0.0348;AA=C|||;VT=SNP
8	60738611	rs10111058	G	A	100	PASS	AC=450;AF=0.0898562;AN=5008;NS=2504;DP=15862;EAS_AF=0.0456;AMR_AF=0.0461;AFR_AF=0.177;EUR_AF=0.1034;SAS_AF=0.0348;AA=G|||;VT=SNP
8	60738950	rs28535655	A	T	100	PASS	AC=309;AF=0.0617013;AN=5008;NS=2504;DP=15552;EAS_AF=0.0466;AMR_AF=0.0303;AFR_AF=0.1097;EUR_AF=0.0716;SAS_AF=0.0245;AA=A|||;VT=SNP
8	60739157	rs72657882	G	A	100	PASS	AC=202;AF=0.0403355;AN=5008;NS=2504;DP=17394;EAS_AF=0.0456;AMR_AF=0.0274;AFR_AF=0.0325;EUR_AF=0.0706;SAS_AF=0.0235;AA=G|||;VT=SNP
8	60739460	rs9771604	G	A	100	PASS	AC=3463;AF=0.691494;AN=5008;NS=2504;DP=18192;EAS_AF=0.6577;AMR_AF=0.7579;AFR_AF=0.9077;EUR_AF=0.673;SAS_AF=0.4059;AA=A|||;VT=SNP
8	60739739	rs28847010	G	C	100	PASS	AC=421;AF=0.0840655;AN=5008;NS=2504;DP=16192;EAS_AF=0.0456;AMR_AF=0.0432;AFR_AF=0.1566;EUR_AF=0.1034;SAS_AF=0.0348;AA=C|||;VT=SNP
8	60739857	rs72657883	A	G	100	PASS	AC=215;AF=0.0429313;AN=5008;NS=2504;DP=16270;EAS_AF=0.0456;AMR_AF=0.0274;AFR_AF=0.0424;EUR_AF=0.0706;SAS_AF=0.0235;AA=A|||;VT=SNP
8	60739920	rs2089803	T	C	100	PASS	AC=1788;AF=0.357029;AN=5008;NS=2504;DP=17052;EAS_AF=0.3403;AMR_AF=0.6066;AFR_AF=0.1467;EUR_AF=0.5606;SAS_AF=0.272;AA=T|||;VT=SNP
8	60740083	rs72657887	T	C	100	PASS	AC=206;AF=0.0411342;AN=5008;NS=2504;DP=17507;EAS_AF=0.0456;AMR_AF=0.0274;AFR_AF=0.0356;EUR_AF=0.0706;SAS_AF=0.0235;AA=T|||;VT=SNP
8	60740218	rs10087528	C	A	100	PASS	AC=421;AF=0.0840655;AN=5008;NS=2504;DP=17351;EAS_AF=0.0456;AMR_AF=0.0432;AFR_AF=0.1566;EUR_AF=0.1034;SAS_AF=0.0348;AA=A|||;VT=SNP
8	60740485	rs138005737	T	A	100	PASS	AC=22;AF=0.00439297;AN=5008;NS=2504;DP=19991;EAS_AF=0.0079;AMR_AF=0;AFR_AF=0;EUR_AF=0.0139;SAS_AF=0;AA=T|||;VT=SNP
8	60740901	rs72657888	G	A	100	PASS	AC=315;AF=0.0628994;AN=5008;NS=2504;DP=19859;EAS_AF=0.0456;AMR_AF=0.0303;AFR_AF=0.1157;EUR_AF=0.0716;SAS_AF=0.0235;AA=G|||;VT=SNP
8	60741289	rs7388114	G	A	100	PASS	AC=634;AF=0.126597;AN=5008;NS=2504;DP=17059;EAS_AF=0.2371;AMR_AF=0.2939;AFR_AF=0.0129;EUR_AF=0.1083;SAS_AF=0.0665;AA=G|||;VT=SNP
8	60741464	rs7014740	G	A	100	PASS	AC=846;AF=0.16893;AN=5008;NS=2504;DP=16751;EAS_AF=0.2698;AMR_AF=0.0663;AFR_AF=0.3192;EUR_AF=0.0089;SAS_AF=0.0992;AA=A|||;VT=SNP
8	60742087	rs10095336	A	G	100	PASS	AC=422;AF=0.0842652;AN=5008;NS=2504;DP=16420;EAS_AF=0.0456;AMR_AF=0.0432;AFR_AF=0.1566;EUR_AF=0.1034;SAS_AF=0.0358;AA=G|||;VT=SNP
8	60742211	rs72657891	T	G	100	PASS	AC=215;AF=0.0429313;AN=5008;NS=2504;DP=15341;EAS_AF=0.0456;AMR_AF=0.0274;AFR_AF=0.0424;EUR_AF=0.0706;SAS_AF=0.0235;AA=T|||;VT=SNP
8	60742395	rs13272293	A	G	100	PASS	AC=1731;AF=0.345647;AN=5008;NS=2504;DP=16017;EAS_AF=0.3482;AMR_AF=0.6052;AFR_AF=0.0983;EUR_AF=0.5606;SAS_AF=0.272;AA=A|||;VT=SNP
8	60742880	rs17322175	A	G	100	PASS	AC=421;AF=0.0840655;AN=5008;NS=2504;DP=19365;EAS_AF=0.0456;AMR_AF=0.0432;AFR_AF=0.1566;EUR_AF=0.1034;SAS_AF=0.0348;AA=G|||;VT=SNP
8	60743032	rs62512513	T	G	100	PASS	AC=421;AF=0.0840655;AN=5008;NS=2504;DP=18579;EAS_AF=0.0456;AMR_AF=0.0432;AFR_AF=0.1566;EUR_AF=0.1034;SAS_AF=0.0348;AA=g|||;VT=SNP
8	60743226	rs149994332	T	C	100	PASS	AC=22;AF=0.00439297;AN=5008;NS=2504;DP=18721;EAS_AF=0.0218;AMR_AF=0;AFR_AF=0;EUR_AF=0;SAS_AF=0;AA=T|||;VT=SNP
8	60743407	rs10086474	T	A	100	PASS	AC=3514;AF=0.701677;AN=5008;NS=2504;DP=13652;EAS_AF=0.6657;AMR_AF=0.7608;AFR_AF=0.9387;EUR_AF=0.673;SAS_AF=0.4059;AA=A|||;VT=SNP
8	60743634	rs141312808	C	T	100	PASS	AC=403;AF=0.0804712;AN=5008;NS=2504;DP=11207;EAS_AF=0.2688;AMR_AF=0.0461;AFR_AF=0.003;EUR_AF=0.001;SAS_AF=0.0971;AA=C|||;VT=SNP
8	60743653	rs10102805	C	T	100	PASS	AC=353;AF=0.0704872;AN=5008;NS=2504;DP=11138;EAS_AF=0.0456;AMR_AF=0.0303;AFR_AF=0.1437;EUR_AF=0.0726;SAS_AF=0.0235;AA=C|||;VT=SNP
8	60743800	rs10102936	C	G	100	PASS	AC=421;AF=0.0840655;AN=5008;NS=2504;DP=10773;EAS_AF=0.0456;AMR_AF=0.0432;AFR_AF=0.1566;EUR_AF=0.1034;SAS_AF=0.0348;AA=G|||;VT=SNP
8	60744352	rs28551787	A	G	100	PASS	AC=318;AF=0.0634984;AN=5008;NS=2504;DP=17957;EAS_AF=0.0466;AMR_AF=0.0303;AFR_AF=0.1172;EUR_AF=0.0716;SAS_AF=0.0235;AA=A|||;VT=SNP
8	60745444	rs10107697	C	A	100	PASS	AC=421;AF=0.0840655;AN=5008;NS=2504;DP=15080;EAS_AF=0.0456;AMR_AF=0.0432;AFR_AF=0.1566;EUR_AF=0.1034;SAS_AF=0.0348;AA=A|||;VT=SNP
8	60746284	rs73253308	A	G	100	PASS	AC=845;AF=0.16873;AN=5008;NS=2504;DP=20208;EAS_AF=0.2698;AMR_AF=0.0663;AFR_AF=0.3185;EUR_AF=0.0089;SAS_AF=0.0992;AA=A|||;VT=SNP
8	60746801	rs10101705	T	C	100	PASS	AC=354;AF=0.0706869;AN=5008;NS=2504;DP=23862;EAS_AF=0.0456;AMR_AF=0.0303;AFR_AF=0.1437;EUR_AF=0.0736;SAS_AF=0.0235;AA=T|||;VT=SNP
8	60746874	rs140007972	C	T	100	PASS	AC=18;AF=0.00359425;AN=5008;NS=2504;DP=21825;EAS_AF=0.0159;AMR_AF=0;AFR_AF=0;EUR_AF=0;SAS_AF=0.002;AA=C|||;VT=SNP
8	60746997	rs6471835	A	C	100	PASS	AC=3716;AF=0.742013;AN=5008;NS=2504;DP=17640;EAS_AF=0.7708;AMR_AF=0.7695;AFR_AF=0.9841;EUR_AF=0.675;SAS_AF=0.4346;AA=C|||;VT=SNP
8	60747478	rs17322350	A	C	100	PASS	AC=421;AF=0.0840655;AN=5008;NS=2504;DP=16720;EAS_AF=0.0456;AMR_AF=0.0432;AFR_AF=0.1566;EUR_AF=0.1034;SAS_AF=0.0348;AA=a|||;VT=SNP
8	60747542	rs72657895	T	C	100	PASS	AC=215;AF=0.0429313;AN=5008;NS=2504;DP=17768;EAS_AF=0.0456;AMR_AF=0.0274;AFR_AF=0.0424;EUR_AF=0.0706;SAS_AF=0.0235;AA=T|||;VT=SNP
8	60747785	rs7812464	A	G	100	PASS	AC=421;AF=0.0840655;AN=5008;NS=2504;DP=20661;EAS_AF=0.0456;AMR_AF=0.0432;AFR_AF=0.1566;EUR_AF=0.1034;SAS_AF=0.0348;AA=G|||;VT=SNP
8	60749029	rs10102053	C	T	100	PASS	AC=1790;AF=0.357428;AN=5008;NS=2504;DP=14236;EAS_AF=0.3413;AMR_AF=0.6066;AFR_AF=0.1467;EUR_AF=0.5606;SAS_AF=0.273;AA=C|||;VT=SNP
8	60749057	rs28685679	T	C	100	PASS	AC=421;AF=0.0840655;AN=5008;NS=2504;DP=13661;EAS_AF=0.0456;AMR_AF=0.0432;AFR_AF=0.1566;EUR_AF=0.1034;SAS_AF=0.0348;AA=T|||;VT=SNP
8	60749384	rs9298020	C	T	100	PASS	AC=419;AF=0.0836661;AN=5008;NS=2504;DP=16363;EAS_AF=0.0456;AMR_AF=0.0432;AFR_AF=0.1551;EUR_AF=0.1034;SAS_AF=0.0348;AA=T|||;VT=SNP
8	60749822	rs9298021	G	A	100	PASS	AC=422;AF=0.0842652;AN=5008;NS=2504;DP=16218;EAS_AF=0.0466;AMR_AF=0.0432;AFR_AF=0.1566;EUR_AF=0.1034;SAS_AF=0.0348;AA=A|||;VT=SNP
8	60750046	rs10504302	A	G	100	PASS	AC=421;AF=0.0840655;AN=5008;NS=2504;DP=16939;EAS_AF=0.0456;AMR_AF=0.0432;AFR_AF=0.1566;EUR_AF=0.1034;SAS_AF=0.0348;AA=G|||;VT=SNP
8	60750130	rs10957112	C	T	100	PASS	AC=694;AF=0.138578;AN=5008;NS=2504;DP=17122;EAS_AF=0.2688;AMR_AF=0.0576;AFR_AF=0.211;EUR_AF=0.006;SAS_AF=0.1002;AA=C|||;VT=SNP
8	60750473	rs7016548	T	A	100	PASS	AC=3469;AF=0.692692;AN=5008;NS=2504;DP=16895;EAS_AF=0.6587;AMR_AF=0.7594;AFR_AF=0.9107;EUR_AF=0.673;SAS_AF=0.4059;AA=A|||;VT=SNP
8	60750787	rs4582545	G	A	100	PASS	AC=421;AF=0.0840655;AN=5008;NS=2504;DP=18457;EAS_AF=0.0456;AMR_AF=0.0432;AFR_AF=0.1566;EUR_AF=0.1034;SAS_AF=0.0348;AA=g|||;VT=SNP
8	60750793	rs2875948	G	A	100	PASS	AC=354;AF=0.0706869;AN=5008;NS=2504;DP=18587;EAS_AF=0.0456;AMR_AF=0.0303;AFR_AF=0.1437;EUR_AF=0.0736;SAS_AF=0.0235;AA=G|||;VT=SNP
8	60750904	rs60229987	C	G	100	PASS	AC=694;AF=0.138578;AN=5008;NS=2504;DP=18191;EAS_AF=0.2698;AMR_AF=0.0576;AFR_AF=0.2118;EUR_AF=0.006;SAS_AF=0.0982;AA=C|||;VT=SNP
8	60751628	rs2136915	G	A	100	PASS	AC=420;AF=0.0838658;AN=5008;NS=2504;DP=17247;EAS_AF=0.0446;AMR_AF=0.0432;AFR_AF=0.1566;EUR_AF=0.1034;SAS_AF=0.0348;AA=G|||;VT=SNP
8	60751905	rs193282513	G	A	100	PASS	AC=19;AF=0.00379393;AN=5008;NS=2504;DP=7333;EAS_AF=0.0169;AMR_AF=0;AFR_AF=0.0008;EUR_AF=0;SAS_AF=0.001;AA=G|||;VT=SNP
8	60752998	rs7837331	C	G	100	PASS	AC=317;AF=0.0632987;AN=5008;NS=2504;DP=19192;EAS_AF=0.0456;AMR_AF=0.0303;AFR_AF=0.1172;EUR_AF=0.0716;SAS_AF=0.0235;AA=C|||;VT=SNP
8	60753105	rs147766027	A	C	100	PASS	AC=18;AF=0.00359425;AN=5008;NS=2504;DP=17836;EAS_AF=0.0169;AMR_AF=0;AFR_AF=0;EUR_AF=0;SAS_AF=0.001;AA=A|||;VT=SNP
8	60753118	rs7837720	G	A	100	PASS	AC=446;AF=0.0890575;AN=5008;NS=2504;DP=17963;EAS_AF=0.0685;AMR_AF=0.0447;AFR_AF=0.1566;EUR_AF=0.1034;SAS_AF=0.0358;AA=A|||;VT=SNP
8	60755370	rs1995941	T	C	100	PASS	AC=421;AF=0.0840655;AN=5008;NS=2504;DP=19111;EAS_AF=0.0456;AMR_AF=0.0447;AFR_AF=0.1558;EUR_AF=0.1034;SAS_AF=0.0348;AA=C|||;VT=SNP
8	60756705	rs10105408	C	T	100	PASS	AC=354;AF=0.0706869;AN=5008;NS=2504;DP=22002;EAS_AF=0.0456;AMR_AF=0.0303;AFR_AF=0.1437;EUR_AF=0.0736;SAS_AF=0.0235;AA=C|||;VT=SNP
8	60756918	rs10105639	C	T	100	PASS	AC=421;AF=0.0840655;AN=5008;NS=2504;DP=20448;EAS_AF=0.0456;AMR_AF=0.0432;AFR_AF=0.1566;EUR_AF=0.1034;SAS_AF=0.0348;AA=T|||;VT=SNP
8	60757580	rs7845438	A	G	100	PASS	AC=2817;AF=0.5625;AN=5008;NS=2504;DP=18279;EAS_AF=0.502;AMR_AF=0.6945;AFR_AF=0.6626;EUR_AF=0.6441;SAS_AF=0.3119;AA=G|||;VT=SNP
8	60757768	rs10111665	T	G	100	PASS	AC=430;AF=0.0858626;AN=5008;NS=2504;DP=17285;EAS_AF=0.0456;AMR_AF=0.0447;AFR_AF=0.1626;EUR_AF=0.1034;SAS_AF=0.0348;AA=G|||;VT=SNP
8	60757846	rs10097149	G	A	100	PASS	AC=423;AF=0.0844649;AN=5008;NS=2504;DP=17188;EAS_AF=0.0456;AMR_AF=0.0447;AFR_AF=0.1573;EUR_AF=0.1034;SAS_AF=0.0348;AA=A|||;VT=SNP
8	60757941	rs10096992	A	T	100	PASS	AC=423;AF=0.0844649;AN=5008;NS=2504;DP=16653;EAS_AF=0.0456;AMR_AF=0.0447;AFR_AF=0.1573;EUR_AF=0.1034;SAS_AF=0.0348;AA=T|||;VT=SNP
8	60758463	rs72659708	T	C	100	PASS	AC=292;AF=0.0583067;AN=5008;NS=2504;DP=18971;EAS_AF=0.0456;AMR_AF=0.0303;AFR_AF=0.0991;EUR_AF=0.0706;SAS_AF=0.0235;AA=C|||;VT=SNP
8	60758755	rs75864532	A	G	100	PASS	AC=241;AF=0.048123;AN=5008;NS=2504;DP=15624;EAS_AF=0.1131;AMR_AF=0.0086;AFR_AF=0.0688;EUR_AF=0.002;SAS_AF=0.0286;AA=A|||;VT=SNP
8	60759033	rs10087905	T	A	100	PASS	AC=563;AF=0.11242;AN=5008;NS=2504;DP=12950;EAS_AF=0.1587;AMR_AF=0.0389;AFR_AF=0.1891;EUR_AF=0.0746;SAS_AF=0.0521;AA=A|||;VT=SNP
8	60759037	rs72659710	C	T	100	PASS	AC=201;AF=0.0401358;AN=5008;NS=2504;DP=12864;EAS_AF=0.0456;AMR_AF=0.0274;AFR_AF=0.0318;EUR_AF=0.0706;SAS_AF=0.0235;AA=C|||;VT=SNP
8	60759157	rs138943446	T	A	100	PASS	AC=18;AF=0.00359425;AN=5008;NS=2504;DP=14084;EAS_AF=0.0179;AMR_AF=0;AFR_AF=0;EUR_AF=0;SAS_AF=0;AA=T|||;VT=SNP
8	60759446	rs80013683	A	G	100	PASS	AC=239;AF=0.0477236;AN=5008;NS=2504;DP=14778;EAS_AF=0.1131;AMR_AF=0.0086;AFR_AF=0.0673;EUR_AF=0.002;SAS_AF=0.0286;AA=A|||;VT=SNP
8	60759617	rs148092507	C	T	100	PASS	AC=241;AF=0.048123;AN=5008;NS=2504;DP=13621;EAS_AF=0.1131;AMR_AF=0.0086;AFR_AF=0.0688;EUR_AF=0.002;SAS_AF=0.0286;AA=C|||;VT=SNP
8	60759700	rs117128189	G	A	100	PASS	AC=247;AF=0.0493211;AN=5008;NS=2504;DP=13461;EAS_AF=0.1181;AMR_AF=0.0086;AFR_AF=0.0688;EUR_AF=0.002;SAS_AF=0.0297;AA=G|||;VT=SNP
8	60759875	rs10104937	A	C	100	PASS	AC=292;AF=0.0583067;AN=5008;NS=2504;DP=18515;EAS_AF=0.0456;AMR_AF=0.0303;AFR_AF=0.0991;EUR_AF=0.0706;SAS_AF=0.0235;AA=A|||;VT=SNP
8	60759893	rs74787441	A	G	100	PASS	AC=239;AF=0.0477236;AN=5008;NS=2504;DP=18401;EAS_AF=0.1131;AMR_AF=0.0086;AFR_AF=0.0673;EUR_AF=0.002;SAS_AF=0.0286;AA=A|||;VT=SNP
8	60760020	rs10105068	A	G	100	PASS	AC=563;AF=0.11242;AN=5008;NS=2504;DP=15495;EAS_AF=0.1587;AMR_AF=0.0389;AFR_AF=0.1891;EUR_AF=0.0746;SAS_AF=0.0521;AA=G|||;VT=SNP
8	60760459	rs72659711	T	C	100	PASS	AC=284;AF=0.0567093;AN=5008;NS=2504;DP=16932;EAS_AF=0.0456;AMR_AF=0.0317;AFR_AF=0.0923;EUR_AF=0.0706;SAS_AF=0.0235;AA=T|||;VT=SNP
8	60761377	rs6996580	C	T	100	PASS	AC=283;AF=0.0565096;AN=5008;NS=2504;DP=19491;EAS_AF=0.0456;AMR_AF=0.0303;AFR_AF=0.0923;EUR_AF=0.0706;SAS_AF=0.0235;AA=C|||;VT=SNP
8	60761600	rs78623789	T	C	100	PASS	AC=241;AF=0.048123;AN=5008;NS=2504;DP=16581;EAS_AF=0.1131;AMR_AF=0.0086;AFR_AF=0.0688;EUR_AF=0.002;SAS_AF=0.0286;AA=T|||;VT=SNP
8	60761680	rs7000937	C	T	100	PASS	AC=283;AF=0.0565096;AN=5008;NS=2504;DP=17422;EAS_AF=0.0456;AMR_AF=0.0303;AFR_AF=0.0923;EUR_AF=0.0706;SAS_AF=0.0235;AA=C|||;VT=SNP
8	60762855	rs28785033	G	A	100	PASS	AC=284;AF=0.0567093;AN=5008;NS=2504;DP=14041;EAS_AF=0.0456;AMR_AF=0.0303;AFR_AF=0.093;EUR_AF=0.0706;SAS_AF=0.0235;AA=G|||;VT=SNP
8	60762945	rs28377043	C	T	100	PASS	AC=619;AF=0.123602;AN=5008;NS=2504;DP=12811;EAS_AF=0.1577;AMR_AF=0.0519;AFR_AF=0.1944;EUR_AF=0.1044;SAS_AF=0.0634;AA=T|||;VT=SNP
8	60762988	rs28559577	G	A	100	PASS	AC=282;AF=0.0563099;AN=5008;NS=2504;DP=14474;EAS_AF=0.0446;AMR_AF=0.0303;AFR_AF=0.0923;EUR_AF=0.0706;SAS_AF=0.0235;AA=G|||;VT=SNP
8	60763504	rs62512521	C	T	100	PASS	AC=615;AF=0.122804;AN=5008;NS=2504;DP=17738;EAS_AF=0.1587;AMR_AF=0.0519;AFR_AF=0.1906;EUR_AF=0.1044;SAS_AF=0.0634;AA=T|||;VT=SNP
8	60763655	rs57344747	T	G	100	PASS	AC=309;AF=0.0617013;AN=5008;NS=2504;DP=17474;EAS_AF=0.0456;AMR_AF=0.0303;AFR_AF=0.1097;EUR_AF=0.0736;SAS_AF=0.0235;AA=G|||;VT=SNP
8	60763662	rs9643515	T	G	100	PASS	AC=970;AF=0.19369;AN=5008;NS=2504;DP=17835;EAS_AF=0.1022;AMR_AF=0.2983;AFR_AF=0.0356;EUR_AF=0.4324;SAS_AF=0.182;AA=T|||;VT=SNP
8	60763728	rs72659716	C	T	100	PASS	AC=210;AF=0.0419329;AN=5008;NS=2504;DP=17123;EAS_AF=0.0456;AMR_AF=0.0274;AFR_AF=0.0386;EUR_AF=0.0706;SAS_AF=0.0235;AA=C|||;VT=SNP
8	60763910	rs29001471	G	T	100	PASS	AC=615;AF=0.122804;AN=5008;NS=2504;DP=17676;EAS_AF=0.1587;AMR_AF=0.0519;AFR_AF=0.1906;EUR_AF=0.1044;SAS_AF=0.0634;AA=T|||;VT=SNP
8	60763956	rs6471836	C	G	100	PASS	AC=2561;AF=0.511382;AN=5008;NS=2504;DP=17964;EAS_AF=0.505;AMR_AF=0.3329;AFR_AF=0.5976;EUR_AF=0.3549;SAS_AF=0.6892;AA=C|||;VT=SNP
8	60765571	rs72659718	T	C	100	PASS	AC=309;AF=0.0617013;AN=5008;NS=2504;DP=16896;EAS_AF=0.0456;AMR_AF=0.0303;AFR_AF=0.1104;EUR_AF=0.0726;SAS_AF=0.0235;AA=C|||;VT=SNP
8	60765693	rs1606077	T	C	100	PASS	AC=615;AF=0.122804;AN=5008;NS=2504;DP=17927;EAS_AF=0.1587;AMR_AF=0.0519;AFR_AF=0.1906;EUR_AF=0.1044;SAS_AF=0.0634;AA=C|||;VT=SNP
8	60766226	rs72659720	G	T	100	PASS	AC=201;AF=0.0401358;AN=5008;NS=2504;DP=18714;EAS_AF=0.0456;AMR_AF=0.0274;AFR_AF=0.0318;EUR_AF=0.0706;SAS_AF=0.0235;AA=G|||;VT=SNP
8	60766849	rs80332494	G	A	100	PASS	AC=241;AF=0.048123;AN=5008;NS=2504;DP=19450;EAS_AF=0.1131;AMR_AF=0.0086;AFR_AF=0.0688;EUR_AF=0.002;SAS_AF=0.0286;AA=G|||;VT=SNP
8	60767179	rs6990436	C	T	100	PASS	AC=618;AF=0.123403;AN=5008;NS=2504;DP=20584;EAS_AF=0.1587;AMR_AF=0.0519;AFR_AF=0.1929;EUR_AF=0.1044;SAS_AF=0.0634;AA=T|||;VT=SNP
8	60767643	rs76036952	G	A	100	PASS	AC=239;AF=0.0477236;AN=5008;NS=2504;DP=20827;EAS_AF=0.1131;AMR_AF=0.0086;AFR_AF=0.0673;EUR_AF=0.002;SAS_AF=0.0286;AA=G|||;VT=SNP
8	60767754	rs72659723	G	A	100	PASS	AC=211;AF=0.0421326;AN=5008;NS=2504;DP=19667;EAS_AF=0.0456;AMR_AF=0.0274;AFR_AF=0.0393;EUR_AF=0.0706;SAS_AF=0.0235;AA=g|||;VT=SNP
8	60768213	rs12546322	C	T	100	PASS	AC=410;AF=0.081869;AN=5008;NS=2504;DP=17418;EAS_AF=0.2738;AMR_AF=0.0447;AFR_AF=0.0045;EUR_AF=0.001;SAS_AF=0.0982;AA=G|||;VT=SNP
8	60768374	rs12156268	T	G	100	PASS	AC=201;AF=0.0401358;AN=5008;NS=2504;DP=17233;EAS_AF=0.0456;AMR_AF=0.0274;AFR_AF=0.0318;EUR_AF=0.0706;SAS_AF=0.0235;AA=T|||;VT=SNP
8	60768473	rs77110536	A	G	100	PASS	AC=23;AF=0.00459265;AN=5008;NS=2504;DP=18785;EAS_AF=0.0228;AMR_AF=0;AFR_AF=0;EUR_AF=0;SAS_AF=0;AA=A|||;VT=SNP
8	60768601	rs1116014	C	A	100	PASS	AC=239;AF=0.0477236;AN=5008;NS=2504;DP=21581;EAS_AF=0.1131;AMR_AF=0.0086;AFR_AF=0.0673;EUR_AF=0.002;SAS_AF=0.0286;AA=C|||;VT=SNP
8	60768655	rs74843821	A	C	100	PASS	AC=27;AF=0.00539137;AN=5008;NS=2504;DP=20399;EAS_AF=0.0258;AMR_AF=0;AFR_AF=0;EUR_AF=0;SAS_AF=0.001;AA=A|||;VT=SNP
8	60768740	rs10091240	A	T	100	PASS	AC=279;AF=0.0557109;AN=5008;NS=2504;DP=22115;EAS_AF=0.0456;AMR_AF=0.0303;AFR_AF=0.0893;EUR_AF=0.0706;SAS_AF=0.0235;AA=A|||;VT=SNP
8	60768857	rs10091574	C	T	100	PASS	AC=270;AF=0.0539137;AN=5008;NS=2504;DP=21132;EAS_AF=0.0456;AMR_AF=0.0303;AFR_AF=0.0825;EUR_AF=0.0706;SAS_AF=0.0235;AA=C|||;VT=SNP
8	60769000	rs75121658	A	T	100	PASS	AC=239;AF=0.0477236;AN=5008;NS=2504;DP=23143;EAS_AF=0.1131;AMR_AF=0.0086;AFR_AF=0.0673;EUR_AF=0.002;SAS_AF=0.0286;AA=A|||;VT=SNP
8	60769063	rs10091824	C	T	100	PASS	AC=279;AF=0.0557109;AN=5008;NS=2504;DP=22269;EAS_AF=0.0456;AMR_AF=0.0303;AFR_AF=0.0893;EUR_AF=0.0706;SAS_AF=0.0235;AA=C|||;VT=SNP
8	60769146	rs10091767	A	G	100	PASS	AC=615;AF=0.122804;AN=5008;NS=2504;DP=20817;EAS_AF=0.1587;AMR_AF=0.0519;AFR_AF=0.1906;EUR_AF=0.1044;SAS_AF=0.0634;AA=G|||;VT=SNP
8	60769210	rs10091940	C	T	100	PASS	AC=615;AF=0.122804;AN=5008;NS=2504;DP=20572;EAS_AF=0.1587;AMR_AF=0.0519;AFR_AF=0.1906;EUR_AF=0.1044;SAS_AF=0.0634;AA=t|||;VT=SNP
8	60769490	rs2875934	A	G	100	PASS	AC=279;AF=0.0557109;AN=5008;NS=2504;DP=20194;EAS_AF=0.0456;AMR_AF=0.0303;AFR_AF=0.0893;EUR_AF=0.0706;SAS_AF=0.0235;AA=a|||;VT=SNP
8	60769822	rs79690716	T	C	100	PASS	AC=239;AF=0.0477236;AN=5008;NS=2504;DP=16746;EAS_AF=0.1131;AMR_AF=0.0086;AFR_AF=0.0673;EUR_AF=0.002;SAS_AF=0.0286;AA=t|||;VT=SNP
8	60769829	rs2875933	T	G	100	PASS	AC=309;AF=0.0617013;AN=5008;NS=2504;DP=16744;EAS_AF=0.0456;AMR_AF=0.0303;AFR_AF=0.1104;EUR_AF=0.0726;SAS_AF=0.0235;AA=g|||;VT=SNP
8	60769851	rs2326438	T	C	100	PASS	AC=615;AF=0.122804;AN=5008;NS=2504;DP=16665;EAS_AF=0.1587;AMR_AF=0.0519;AFR_AF=0.1906;EUR_AF=0.1044;SAS_AF=0.0634;AA=c|||;VT=SNP
8	60769950	rs112883889	T	A	100	PASS	AC=241;AF=0.048123;AN=5008;NS=2504;DP=17139;EAS_AF=0.1131;AMR_AF=0.0086;AFR_AF=0.0688;EUR_AF=0.002;SAS_AF=0.0286;AA=t|||;VT=SNP
8	60770854	rs10099474	C	A	100	PASS	AC=279;AF=0.0557109;AN=5008;NS=2504;DP=20858;EAS_AF=0.0456;AMR_AF=0.0303;AFR_AF=0.0893;EUR_AF=0.0706;SAS_AF=0.0235;AA=c|||;VT=SNP
8	60771124	rs113410620	G	A	100	PASS	AC=241;AF=0.048123;AN=5008;NS=2504;DP=20416;EAS_AF=0.1131;AMR_AF=0.0086;AFR_AF=0.0688;EUR_AF=0.002;SAS_AF=0.0286;AA=g|||;VT=SNP
8	60771340	rs1912659	C	T	100	PASS	AC=615;AF=0.122804;AN=5008;NS=2504;DP=20934;EAS_AF=0.1587;AMR_AF=0.0519;AFR_AF=0.1906;EUR_AF=0.1044;SAS_AF=0.0634;AA=t|||;VT=SNP
8	60771480	rs1912660	A	T	100	PASS	AC=279;AF=0.0557109;AN=5008;NS=2504;DP=19276;EAS_AF=0.0456;AMR_AF=0.0303;AFR_AF=0.0893;EUR_AF=0.0706;SAS_AF=0.0235;AA=a|||;VT=SNP
8	60771534	rs2326435	A	G	100	PASS	AC=241;AF=0.048123;AN=5008;NS=2504;DP=20174;EAS_AF=0.1131;AMR_AF=0.0086;AFR_AF=0.0688;EUR_AF=0.002;SAS_AF=0.0286;AA=a|||;VT=SNP
8	60771930	rs116980014	C	T	100	PASS	AC=39;AF=0.00778754;AN=5008;NS=2504;DP=19823;EAS_AF=0.0079;AMR_AF=0.0432;AFR_AF=0.0008;EUR_AF=0;SAS_AF=0;AA=c|||;VT=SNP
8	60772503	rs7461525	C	T	100	PASS	AC=614;AF=0.122604;AN=5008;NS=2504;DP=21196;EAS_AF=0.1587;AMR_AF=0.0519;AFR_AF=0.1899;EUR_AF=0.1044;SAS_AF=0.0634;AA=t|||;VT=SNP
8	60772681	rs6993733	G	A	100	PASS	AC=3176;AF=0.634185;AN=5008;NS=2504;DP=20479;EAS_AF=0.6627;AMR_AF=0.3847;AFR_AF=0.7882;EUR_AF=0.4592;SAS_AF=0.7536;AA=a|||;VT=SNP
8	60772757	rs7461568	A	C	100	PASS	AC=518;AF=0.103435;AN=5008;NS=2504;DP=21440;EAS_AF=0.1587;AMR_AF=0.0389;AFR_AF=0.1566;EUR_AF=0.0726;SAS_AF=0.0521;AA=a|||;VT=SNP
8	60772808	rs2326389	T	G	100	PASS	AC=518;AF=0.103435;AN=5008;NS=2504;DP=21424;EAS_AF=0.1587;AMR_AF=0.0389;AFR_AF=0.1566;EUR_AF=0.0726;SAS_AF=0.0521;AA=g|||;VT=SNP
8	60773153	rs2326388	G	A	100	PASS	AC=615;AF=0.122804;AN=5008;NS=2504;DP=19276;EAS_AF=0.1587;AMR_AF=0.0519;AFR_AF=0.1906;EUR_AF=0.1044;SAS_AF=0.0634;AA=a|||;VT=SNP
8	60773476	rs76624232	G	A	100	PASS	AC=239;AF=0.0477236;AN=5008;NS=2504;DP=16641;EAS_AF=0.1131;AMR_AF=0.0086;AFR_AF=0.0673;EUR_AF=0.002;SAS_AF=0.0286;AA=g|||;VT=SNP
8	60773505	rs72659729	T	G	100	PASS	AC=201;AF=0.0401358;AN=5008;NS=2504;DP=16451;EAS_AF=0.0456;AMR_AF=0.0274;AFR_AF=0.0318;EUR_AF=0.0706;SAS_AF=0.0235;AA=t|||;VT=SNP
8	60773572	rs72659730	C	T	100	PASS	AC=201;AF=0.0401358;AN=5008;NS=2504;DP=15602;EAS_AF=0.0456;AMR_AF=0.0274;AFR_AF=0.0318;EUR_AF=0.0706;SAS_AF=0.0235;AA=c|||;VT=SNP
8	60774565	rs7834032	G	A	100	PASS	AC=519;AF=0.103634;AN=5008;NS=2504;DP=16341;EAS_AF=0.1597;AMR_AF=0.0389;AFR_AF=0.1566;EUR_AF=0.0726;SAS_AF=0.0521;AA=g|||;VT=SNP
8	60775038	rs10087623	G	T	100	PASS	AC=518;AF=0.103435;AN=5008;NS=2504;DP=15232;EAS_AF=0.1587;AMR_AF=0.0389;AFR_AF=0.1566;EUR_AF=0.0726;SAS_AF=0.0521;AA=g|||;VT=SNP
8	60775727	rs7822560	T	C	100	PASS	AC=615;AF=0.122804;AN=5008;NS=2504;DP=19602;EAS_AF=0.1587;AMR_AF=0.0519;AFR_AF=0.1906;EUR_AF=0.1044;SAS_AF=0.0634;AA=C|||;VT=SNP
8	60775976	rs56203327	G	A	100	PASS	AC=2556;AF=0.510383;AN=5008;NS=2504;DP=21158;EAS_AF=0.5;AMR_AF=0.3314;AFR_AF=0.5976;EUR_AF=0.3549;SAS_AF=0.6902;AA=G|||;VT=SNP
8	60776163	rs72659731	G	T	100	PASS	AC=201;AF=0.0401358;AN=5008;NS=2504;DP=21470;EAS_AF=0.0456;AMR_AF=0.0274;AFR_AF=0.0318;EUR_AF=0.0706;SAS_AF=0.0235;AA=G|||;VT=SNP
8	60776762	rs16925397	T	C	100	PASS	AC=614;AF=0.122604;AN=5008;NS=2504;DP=21791;EAS_AF=0.1587;AMR_AF=0.0504;AFR_AF=0.1906;EUR_AF=0.1044;SAS_AF=0.0634;AA=C|||;VT=SNP
8	60776943	rs10095347	C	T	100	PASS	AC=616;AF=0.123003;AN=5008;NS=2504;DP=18132;EAS_AF=0.1587;AMR_AF=0.0519;AFR_AF=0.1906;EUR_AF=0.1054;SAS_AF=0.0634;AA=T|||;VT=SNP
8	60777841	rs72659733	T	C	100	PASS	AC=201;AF=0.0401358;AN=5008;NS=2504;DP=14787;EAS_AF=0.0456;AMR_AF=0.0274;AFR_AF=0.0318;EUR_AF=0.0706;SAS_AF=0.0235;AA=T|||;VT=SNP
8	60779215	rs7828325	A	G	100	PASS	AC=585;AF=0.116813;AN=5008;NS=2504;DP=14894;EAS_AF=0.1587;AMR_AF=0.0519;AFR_AF=0.1694;EUR_AF=0.1024;SAS_AF=0.0634;AA=G|||;VT=SNP
8	60779473	rs7832437	G	C	100	PASS	AC=614;AF=0.122604;AN=5008;NS=2504;DP=18458;EAS_AF=0.1587;AMR_AF=0.0519;AFR_AF=0.1899;EUR_AF=0.1044;SAS_AF=0.0634;AA=C|||;VT=SNP
8	60779598	rs114420623	G	A	100	PASS	AC=239;AF=0.0477236;AN=5008;NS=2504;DP=19303;EAS_AF=0.1131;AMR_AF=0.0086;AFR_AF=0.0673;EUR_AF=0.002;SAS_AF=0.0286;AA=G|||;VT=SNP
8	60779614	rs112038321	G	A	100	PASS	AC=277;AF=0.0553115;AN=5008;NS=2504;DP=19100;EAS_AF=0.0456;AMR_AF=0.0303;AFR_AF=0.0877;EUR_AF=0.0706;SAS_AF=0.0235;AA=G|||;VT=SNP
8	60779648	rs7832367	C	T	100	PASS	AC=3175;AF=0.633986;AN=5008;NS=2504;DP=17953;EAS_AF=0.6627;AMR_AF=0.3833;AFR_AF=0.7882;EUR_AF=0.4592;SAS_AF=0.7536;AA=T|||;VT=SNP
8	60779788	rs149447031	A	T	100	PASS	AC=20;AF=0.00399361;AN=5008;NS=2504;DP=18989;EAS_AF=0.0188;AMR_AF=0;AFR_AF=0;EUR_AF=0;SAS_AF=0.001;AA=A|||;VT=SNP
8	60780343	rs10086808	G	A	100	PASS	AC=615;AF=0.122804;AN=5008;NS=2504;DP=19091;EAS_AF=0.1587;AMR_AF=0.0519;AFR_AF=0.1906;EUR_AF=0.1044;SAS_AF=0.0634;AA=A|||;VT=SNP
8	60781792	rs56933815	T	C	100	PASS	AC=615;AF=0.122804;AN=5008;NS=2504;DP=20310;EAS_AF=0.1587;AMR_AF=0.0519;AFR_AF=0.1906;EUR_AF=0.1044;SAS_AF=0.0634;AA=C|||;VT=SNP
8	60782220	rs10094749	G	T	100	PASS	AC=518;AF=0.103435;AN=5008;NS=2504;DP=15106;EAS_AF=0.1587;AMR_AF=0.0389;AFR_AF=0.1566;EUR_AF=0.0726;SAS_AF=0.0521;AA=G|||;VT=SNP
8	60788313	rs139239299	C	T	100	PASS	AC=33;AF=0.00658946;AN=5008;NS=2504;DP=18997;EAS_AF=0.0308;AMR_AF=0;AFR_AF=0;EUR_AF=0;SAS_AF=0.002;AA=-|||;VT=SNP
8	60788346	rs6980474	G	A	100	PASS	AC=2496;AF=0.498403;AN=5008;NS=2504;DP=19526;EAS_AF=0.502;AMR_AF=0.3256;AFR_AF=0.5537;EUR_AF=0.3549;SAS_AF=0.6902;AA=-|||;VT=SNP
8	60788350	rs140073309	G	A	100	PASS	AC=21;AF=0.00419329;AN=5008;NS=2504;DP=19582;EAS_AF=0.0188;AMR_AF=0;AFR_AF=0.0008;EUR_AF=0;SAS_AF=0.001;AA=-|||;VT=SNP
8	60788642	rs7815966	C	T	100	PASS	AC=3175;AF=0.633986;AN=5008;NS=2504;DP=18000;EAS_AF=0.6627;AMR_AF=0.3833;AFR_AF=0.7882;EUR_AF=0.4592;SAS_AF=0.7536;AA=T|||;VT=SNP
8	60788899	rs9643516	G	A	100	PASS	AC=615;AF=0.122804;AN=5008;NS=2504;DP=15314;EAS_AF=0.1587;AMR_AF=0.0519;AFR_AF=0.1906;EUR_AF=0.1044;SAS_AF=0.0634;AA=A|||;VT=SNP
8	60789019	rs117519893	A	T	100	PASS	AC=34;AF=0.00678914;AN=5008;NS=2504;DP=15592;EAS_AF=0.0317;AMR_AF=0;AFR_AF=0;EUR_AF=0;SAS_AF=0.002;AA=A|||;VT=SNP
8	60789130	rs9643517	G	A	100	PASS	AC=242;AF=0.0483227;AN=5008;NS=2504;DP=15708;EAS_AF=0.1131;AMR_AF=0.0086;AFR_AF=0.0688;EUR_AF=0.003;SAS_AF=0.0286;AA=G|||;VT=SNP
8	60790164	rs68146533	A	C	100	PASS	AC=1478;AF=0.295128;AN=5008;NS=2504;DP=16611;EAS_AF=0.2272;AMR_AF=0.2464;AFR_AF=0.1127;EUR_AF=0.3479;SAS_AF=0.592;AA=A|||;VT=SNP
8	60790376	rs2101077	G	A	100	PASS	AC=2232;AF=0.445687;AN=5008;NS=2504;DP=17513;EAS_AF=0.502;AMR_AF=0.3055;AFR_AF=0.3638;EUR_AF=0.3559;SAS_AF=0.6902;AA=G|||;VT=SNP
8	60790931	rs28803485	A	T	100	PASS	AC=583;AF=0.116414;AN=5008;NS=2504;DP=17597;EAS_AF=0.1587;AMR_AF=0.0519;AFR_AF=0.1679;EUR_AF=0.1024;SAS_AF=0.0634;AA=T|||;VT=SNP
8	60791465	rs72659742	A	C	100	PASS	AC=210;AF=0.0419329;AN=5008;NS=2504;DP=20192;EAS_AF=0.0456;AMR_AF=0.0274;AFR_AF=0.0386;EUR_AF=0.0706;SAS_AF=0.0235;AA=A|||;VT=SNP
8	60791648	rs6471839	A	G	100	PASS	AC=3173;AF=0.633586;AN=5008;NS=2504;DP=19222;EAS_AF=0.6627;AMR_AF=0.3833;AFR_AF=0.7867;EUR_AF=0.4592;SAS_AF=0.7536;AA=G|||;VT=SNP
8	60791675	rs72659745	T	C	100	PASS	AC=210;AF=0.0419329;AN=5008;NS=2504;DP=19375;EAS_AF=0.0456;AMR_AF=0.0274;AFR_AF=0.0386;EUR_AF=0.0706;SAS_AF=0.0235;AA=T|||;VT=SNP
8	60791837	rs10112731	G	A	100	PASS	AC=518;AF=0.103435;AN=5008;NS=2504;DP=17225;EAS_AF=0.1587;AMR_AF=0.0389;AFR_AF=0.1566;EUR_AF=0.0726;SAS_AF=0.0521;AA=G|||;VT=SNP
8	60792069	rs1912657	A	G	100	PASS	AC=615;AF=0.122804;AN=5008;NS=2504;DP=13346;EAS_AF=0.1587;AMR_AF=0.0519;AFR_AF=0.1906;EUR_AF=0.1044;SAS_AF=0.0634;AA=G|||;VT=SNP
8	60792490	rs59435652	A	T	100	PASS	AC=277;AF=0.0553115;AN=5008;NS=2504;DP=16679;EAS_AF=0.0456;AMR_AF=0.0303;AFR_AF=0.0877;EUR_AF=0.0706;SAS_AF=0.0235;AA=A|||;VT=SNP
8	60793120	rs72659748	G	A	100	PASS	AC=518;AF=0.103435;AN=5008;NS=2504;DP=19249;EAS_AF=0.1587;AMR_AF=0.0389;AFR_AF=0.1566;EUR_AF=0.0726;SAS_AF=0.0521;AA=G|||;VT=SNP
8	60794024	rs72659749	G	T	100	PASS	AC=210;AF=0.0419329;AN=5008;NS=2504;DP=16900;EAS_AF=0.0456;AMR_AF=0.0274;AFR_AF=0.0386;EUR_AF=0.0706;SAS_AF=0.0235;AA=G|||;VT=SNP
8	60794133	rs72659752	G	A	100	PASS	AC=518;AF=0.103435;AN=5008;NS=2504;DP=15811;EAS_AF=0.1587;AMR_AF=0.0389;AFR_AF=0.1566;EUR_AF=0.0726;SAS_AF=0.0521;AA=G|||;VT=SNP
8	60794138	rs77123522	G	A	100	PASS	AC=239;AF=0.0477236;AN=5008;NS=2504;DP=15614;EAS_AF=0.1131;AMR_AF=0.0086;AFR_AF=0.0673;EUR_AF=0.002;SAS_AF=0.0286;AA=G|||;VT=SNP
8	60794260	rs72659753	A	T	100	PASS	AC=201;AF=0.0401358;AN=5008;NS=2504;DP=15782;EAS_AF=0.0456;AMR_AF=0.0274;AFR_AF=0.0318;EUR_AF=0.0706;SAS_AF=0.0235;AA=A|||;VT=SNP
8	60794511	rs62509994	T	C	100	PASS	AC=610;AF=0.121805;AN=5008;NS=2504;DP=16324;EAS_AF=0.1587;AMR_AF=0.0519;AFR_AF=0.1868;EUR_AF=0.1044;SAS_AF=0.0634;AA=t|||;VT=SNP
8	60794551	rs142770694	G	C	100	PASS	AC=201;AF=0.0401358;AN=5008;NS=2504;DP=16738;EAS_AF=0.0456;AMR_AF=0.0274;AFR_AF=0.0318;EUR_AF=0.0706;SAS_AF=0.0235;AA=G|||;VT=SNP
8	60794566	rs189551697	G	A	100	PASS	AC=28;AF=0.00559105;AN=5008;NS=2504;DP=16262;EAS_AF=0.0268;AMR_AF=0;AFR_AF=0;EUR_AF=0;SAS_AF=0.001;AA=G|||;VT=SNP
8	60794591	rs4270952	C	T	100	PASS	AC=2553;AF=0.509784;AN=5008;NS=2504;DP=16247;EAS_AF=0.504;AMR_AF=0.33;AFR_AF=0.5923;EUR_AF=0.3559;SAS_AF=0.6902;AA=C|||;VT=SNP
8	60794756	rs150770300	A	C	100	PASS	AC=584;AF=0.116613;AN=5008;NS=2504;DP=19599;EAS_AF=0.1577;AMR_AF=0.0519;AFR_AF=0.1694;EUR_AF=0.1024;SAS_AF=0.0634;AA=C|||;VT=SNP
8	60794894	rs111811301	G	A	100	PASS	AC=307;AF=0.0613019;AN=5008;NS=2504;DP=15767;EAS_AF=0.1131;AMR_AF=0.0216;AFR_AF=0.0809;EUR_AF=0.0318;SAS_AF=0.0399;AA=G|||;VT=SNP
8	60795588	rs28880683	A	T	100	PASS	AC=378;AF=0.0754792;AN=5008;NS=2504;DP=20191;EAS_AF=0.0446;AMR_AF=0.1081;AFR_AF=0.0091;EUR_AF=0.1759;SAS_AF=0.0706;AA=a|||;VT=SNP
8	60795665	rs187454056	C	A	100	PASS	AC=71;AF=0.0141773;AN=5008;NS=2504;DP=20297;EAS_AF=0.0655;AMR_AF=0;AFR_AF=0;EUR_AF=0;SAS_AF=0.0051;AA=c|||;VT=SNP
8	60795676	rs138403584	C	T	100	PASS	AC=201;AF=0.0401358;AN=5008;NS=2504;DP=20118;EAS_AF=0.0456;AMR_AF=0.0274;AFR_AF=0.0318;EUR_AF=0.0706;SAS_AF=0.0235;AA=c|||;VT=SNP
8	60796111	rs181002529	A	C	100	PASS	AC=18;AF=0.00359425;AN=5008;NS=2504;DP=19744;EAS_AF=0.0179;AMR_AF=0;AFR_AF=0;EUR_AF=0;SAS_AF=0;AA=a|||;VT=SNP
8	60796124	rs150821418	G	T	100	PASS	AC=24;AF=0.00479233;AN=5008;NS=2504;DP=19292;EAS_AF=0.0218;AMR_AF=0;AFR_AF=0;EUR_AF=0;SAS_AF=0.002;AA=g|||;VT=SNP
8	60796200	rs140151484	C	A	100	PASS	AC=517;AF=0.103235;AN=5008;NS=2504;DP=16470;EAS_AF=0.1587;AMR_AF=0.0389;AFR_AF=0.1558;EUR_AF=0.0726;SAS_AF=0.0521;AA=c|||;VT=SNP
8	60796418	rs534613431	T	G	100	PASS	AC=23;AF=0.00459265;AN=5008;NS=2504;DP=18449;EAS_AF=0.0139;AMR_AF=0;AFR_AF=0.0038;EUR_AF=0.001;SAS_AF=0.0031;AA=N|||;VT=SNP
8	60797044	rs200289977	A	G	100	PASS	AC=51;AF=0.0101837;AN=5008;NS=2504;DP=20828;EAS_AF=0.0506;AMR_AF=0;AFR_AF=0;EUR_AF=0;SAS_AF=0;AA=N|||;VT=SNP
8	60797253	rs28750781	C	T	100	PASS	AC=277;AF=0.0553115;AN=5008;NS=2504;DP=21999;EAS_AF=0.0456;AMR_AF=0.0303;AFR_AF=0.0877;EUR_AF=0.0706;SAS_AF=0.0235;AA=N|||;VT=SNP
8	60797580	rs184975645	C	A	100	PASS	AC=240;AF=0.0479233;AN=5008;NS=2504;DP=18370;EAS_AF=0.1121;AMR_AF=0.0086;AFR_AF=0.0688;EUR_AF=0.002;SAS_AF=0.0286;AA=c|||;VT=SNP
8	60797587	rs188224431	C	A	100	PASS	AC=104;AF=0.0207668;AN=5008;NS=2504;DP=18181;EAS_AF=0.0685;AMR_AF=0.0447;AFR_AF=0.0008;EUR_AF=0;SAS_AF=0.0031;AA=c|||;VT=SNP
8	60799027	rs201190993	A	G	100	PASS	AC=241;AF=0.048123;AN=5008;NS=2504;DP=21646;EAS_AF=0.1131;AMR_AF=0.0086;AFR_AF=0.0688;EUR_AF=0.002;SAS_AF=0.0286;AA=A|||;VT=SNP
8	60799247	rs10957115	T	C	100	PASS	AC=518;AF=0.103435;AN=5008;NS=2504;DP=19908;EAS_AF=0.1587;AMR_AF=0.0389;AFR_AF=0.1566;EUR_AF=0.0726;SAS_AF=0.0521;AA=N|||;VT=SNP
8	60800794	rs62510022	C	T	100	PASS	AC=615;AF=0.122804;AN=5008;NS=2504;DP=12152;EAS_AF=0.1587;AMR_AF=0.0519;AFR_AF=0.1906;EUR_AF=0.1044;SAS_AF=0.0634;AA=T|||;VT=SNP
8	60801218	rs28705143	T	C	100	PASS	AC=518;AF=0.103435;AN=5008;NS=2504;DP=14797;EAS_AF=0.1587;AMR_AF=0.0389;AFR_AF=0.1566;EUR_AF=0.0726;SAS_AF=0.0521;AA=T|||;VT=SNP
8	60801363	rs72659755	T	C	100	PASS	AC=201;AF=0.0401358;AN=5008;NS=2504;DP=14461;EAS_AF=0.0456;AMR_AF=0.0274;AFR_AF=0.0318;EUR_AF=0.0706;SAS_AF=0.0235;AA=T|||;VT=SNP
8	60801451	rs4607595	C	T	100	PASS	AC=2233;AF=0.445887;AN=5008;NS=2504;DP=15708;EAS_AF=0.502;AMR_AF=0.3055;AFR_AF=0.3654;EUR_AF=0.3549;SAS_AF=0.6902;AA=C|||;VT=SNP
8	60801850	rs187462906	C	T	100	PASS	AC=22;AF=0.00439297;AN=5008;NS=2504;DP=18127;EAS_AF=0.0139;AMR_AF=0;AFR_AF=0.0045;EUR_AF=0;SAS_AF=0.002;AA=c|||;VT=SNP
8	60802023	rs62510024	A	C	100	PASS	AC=2046;AF=0.408546;AN=5008;NS=2504;DP=17992;EAS_AF=0.502;AMR_AF=0.2939;AFR_AF=0.2315;EUR_AF=0.3529;SAS_AF=0.6902;AA=A|||;VT=SNP
8	60802061	rs7838048	T	C	100	PASS	AC=239;AF=0.0477236;AN=5008;NS=2504;DP=18077;EAS_AF=0.1131;AMR_AF=0.0086;AFR_AF=0.0673;EUR_AF=0.002;SAS_AF=0.0286;AA=T|||;VT=SNP
8	60802074	rs72659760	T	A	100	PASS	AC=210;AF=0.0419329;AN=5008;NS=2504;DP=17919;EAS_AF=0.0456;AMR_AF=0.0274;AFR_AF=0.0386;EUR_AF=0.0706;SAS_AF=0.0235;AA=T|||;VT=SNP
8	60802699	rs12549669	G	A	100	PASS	AC=2233;AF=0.445887;AN=5008;NS=2504;DP=15975;EAS_AF=0.502;AMR_AF=0.3055;AFR_AF=0.3654;EUR_AF=0.3549;SAS_AF=0.6902;AA=G|||;VT=SNP
8	60802886	rs61551954	C	G	100	PASS	AC=616;AF=0.123003;AN=5008;NS=2504;DP=18200;EAS_AF=0.1587;AMR_AF=0.0519;AFR_AF=0.1914;EUR_AF=0.1044;SAS_AF=0.0634;AA=G|||;VT=SNP
8	60803520	rs10110776	C	A	100	PASS	AC=518;AF=0.103435;AN=5008;NS=2504;DP=17422;EAS_AF=0.1587;AMR_AF=0.0389;AFR_AF=0.1566;EUR_AF=0.0726;SAS_AF=0.0521;AA=A|||;VT=SNP
8	60803550	rs75073659	T	C	100	PASS	AC=36;AF=0.0071885;AN=5008;NS=2504;DP=17372;EAS_AF=0.0337;AMR_AF=0;AFR_AF=0;EUR_AF=0;SAS_AF=0.002;AA=T|||;VT=SNP
8	60804719	rs7463371	A	T	100	PASS	AC=201;AF=0.0401358;AN=5008;NS=2504;DP=17045;EAS_AF=0.0456;AMR_AF=0.0274;AFR_AF=0.0318;EUR_AF=0.0706;SAS_AF=0.0235;AA=A|||;VT=SNP
8	60805076	rs12334574	T	G	100	PASS	AC=615;AF=0.122804;AN=5008;NS=2504;DP=16718;EAS_AF=0.1587;AMR_AF=0.0519;AFR_AF=0.1906;EUR_AF=0.1044;SAS_AF=0.0634;AA=G|||;VT=SNP
8	60805365	rs4737550	G	T	100	PASS	AC=3278;AF=0.654553;AN=5008;NS=2504;DP=18127;EAS_AF=0.6627;AMR_AF=0.3862;AFR_AF=0.8638;EUR_AF=0.4602;SAS_AF=0.7536;AA=T|||;VT=SNP
8	60805861	rs79715143	T	C	100	PASS	AC=239;AF=0.0477236;AN=5008;NS=2504;DP=19059;EAS_AF=0.1131;AMR_AF=0.0086;AFR_AF=0.0673;EUR_AF=0.002;SAS_AF=0.0286;AA=T|||;VT=SNP
8	60806161	rs7010234	C	A	100	PASS	AC=205;AF=0.0409345;AN=5008;NS=2504;DP=19268;EAS_AF=0.0486;AMR_AF=0.0274;AFR_AF=0.0318;EUR_AF=0.0706;SAS_AF=0.0245;AA=C|||;VT=SNP
8	60806217	rs12541924	C	T	100	PASS	AC=130;AF=0.0259585;AN=5008;NS=2504;DP=16937;EAS_AF=0.0923;AMR_AF=0.0447;AFR_AF=0.0015;EUR_AF=0;SAS_AF=0.0041;AA=C|||;VT=SNP
8	60806623	rs116969203	T	C	100	PASS	AC=64;AF=0.0127796;AN=5008;NS=2504;DP=16921;EAS_AF=0.0595;AMR_AF=0;AFR_AF=0;EUR_AF=0;SAS_AF=0.0041;AA=T|||;VT=SNP
8	60806687	rs10094881	A	T	100	PASS	AC=3176;AF=0.634185;AN=5008;NS=2504;DP=16752;EAS_AF=0.6637;AMR_AF=0.3833;AFR_AF=0.7882;EUR_AF=0.4592;SAS_AF=0.7536;AA=T|||;VT=SNP
8	60807153	rs1600676	T	G	100	PASS	AC=3176;AF=0.634185;AN=5008;NS=2504;DP=19857;EAS_AF=0.6627;AMR_AF=0.3833;AFR_AF=0.789;EUR_AF=0.4592;SAS_AF=0.7536;AA=G|||;VT=SNP
8	60808361	rs10106759	A	G	100	PASS	AC=277;AF=0.0553115;AN=5008;NS=2504;DP=19609;EAS_AF=0.0456;AMR_AF=0.0303;AFR_AF=0.0877;EUR_AF=0.0706;SAS_AF=0.0235;AA=A|||;VT=SNP
8	60808563	rs10109926	G	A	100	PASS	AC=288;AF=0.057508;AN=5008;NS=2504;DP=16316;EAS_AF=0.0466;AMR_AF=0.0346;AFR_AF=0.0893;EUR_AF=0.0755;SAS_AF=0.0235;AA=G|||;VT=SNP
8	60810007	rs72659762	A	G	100	PASS	AC=201;AF=0.0401358;AN=5008;NS=2504;DP=17697;EAS_AF=0.0456;AMR_AF=0.0274;AFR_AF=0.0318;EUR_AF=0.0706;SAS_AF=0.0235;AA=A|||;VT=SNP
8	60810366	rs79791755	T	C	100	PASS	AC=65;AF=0.0129792;AN=5008;NS=2504;DP=17006;EAS_AF=0.0635;AMR_AF=0;AFR_AF=0;EUR_AF=0;SAS_AF=0.001;AA=T|||;VT=SNP
8	60810497	rs72659763	C	T	100	PASS	AC=211;AF=0.0421326;AN=5008;NS=2504;DP=14210;EAS_AF=0.0466;AMR_AF=0.0274;AFR_AF=0.0386;EUR_AF=0.0706;SAS_AF=0.0235;AA=C|||;VT=SNP
8	60811022	rs28668089	A	C	100	PASS	AC=279;AF=0.0557109;AN=5008;NS=2504;DP=12719;EAS_AF=0.0456;AMR_AF=0.0303;AFR_AF=0.0893;EUR_AF=0.0706;SAS_AF=0.0235;AA=A|||;VT=SNP
8	60811427	rs72659765	C	T	100	PASS	AC=201;AF=0.0401358;AN=5008;NS=2504;DP=16740;EAS_AF=0.0456;AMR_AF=0.0274;AFR_AF=0.0318;EUR_AF=0.0706;SAS_AF=0.0235;AA=C|||;VT=SNP
8	60811580	rs55827533	G	A	100	PASS	AC=518;AF=0.103435;AN=5008;NS=2504;DP=17923;EAS_AF=0.1587;AMR_AF=0.0389;AFR_AF=0.1566;EUR_AF=0.0726;SAS_AF=0.0521;AA=A|||;VT=SNP
8	60811663	rs117137258	G	T	100	PASS	AC=20;AF=0.00399361;AN=5008;NS=2504;DP=18572;EAS_AF=0.0198;AMR_AF=0;AFR_AF=0;EUR_AF=0;SAS_AF=0;AA=G|||;VT=SNP
8	60812121	rs10109105	T	C	100	PASS	AC=615;AF=0.122804;AN=5008;NS=2504;DP=19868;EAS_AF=0.1587;AMR_AF=0.0519;AFR_AF=0.1906;EUR_AF=0.1044;SAS_AF=0.0634;AA=C|||;VT=SNP
8	60812348	rs10094469	A	G	100	PASS	AC=615;AF=0.122804;AN=5008;NS=2504;DP=19742;EAS_AF=0.1587;AMR_AF=0.0519;AFR_AF=0.1906;EUR_AF=0.1044;SAS_AF=0.0634;AA=G|||;VT=SNP
8	60812720	rs58546633	C	T	100	PASS	AC=2044;AF=0.408147;AN=5008;NS=2504;DP=19975;EAS_AF=0.502;AMR_AF=0.2939;AFR_AF=0.2322;EUR_AF=0.3519;SAS_AF=0.6881;AA=C|||;VT=SNP
8	60812725	rs61514252	G	A	100	PASS	AC=2042;AF=0.407748;AN=5008;NS=2504;DP=19972;EAS_AF=0.502;AMR_AF=0.2939;AFR_AF=0.2307;EUR_AF=0.3519;SAS_AF=0.6881;AA=G|||;VT=SNP
8	60813056	rs77192343	A	G	100	PASS	AC=239;AF=0.0477236;AN=5008;NS=2504;DP=19604;EAS_AF=0.1131;AMR_AF=0.0086;AFR_AF=0.0673;EUR_AF=0.002;SAS_AF=0.0286;AA=a|||;VT=SNP
8	60813519	rs28870767	A	C	100	PASS	AC=615;AF=0.122804;AN=5008;NS=2504;DP=19641;EAS_AF=0.1587;AMR_AF=0.0504;AFR_AF=0.1906;EUR_AF=0.1054;SAS_AF=0.0634;AA=N|||;VT=SNP
8	60813521	rs28834130	G	A	100	PASS	AC=616;AF=0.123003;AN=5008;NS=2504;DP=19599;EAS_AF=0.1587;AMR_AF=0.0519;AFR_AF=0.1914;EUR_AF=0.1044;SAS_AF=0.0634;AA=a|||;VT=SNP
8	60813675	rs2326456	G	T	100	PASS	AC=2560;AF=0.511182;AN=5008;NS=2504;DP=20334;EAS_AF=0.504;AMR_AF=0.3314;AFR_AF=0.5976;EUR_AF=0.3549;SAS_AF=0.6902;AA=g|||;VT=SNP
8	60813851	rs77600127	T	A	100	PASS	AC=239;AF=0.0477236;AN=5008;NS=2504;DP=20758;EAS_AF=0.1131;AMR_AF=0.0086;AFR_AF=0.0673;EUR_AF=0.002;SAS_AF=0.0286;AA=t|||;VT=SNP
8	60813906	rs10102150	G	A	100	PASS	AC=277;AF=0.0553115;AN=5008;NS=2504;DP=20641;EAS_AF=0.0456;AMR_AF=0.0303;AFR_AF=0.0877;EUR_AF=0.0706;SAS_AF=0.0235;AA=a|||;VT=SNP
8	60814020	rs10102069	C	T	100	PASS	AC=518;AF=0.103435;AN=5008;NS=2504;DP=20282;EAS_AF=0.1587;AMR_AF=0.0389;AFR_AF=0.1566;EUR_AF=0.0726;SAS_AF=0.0521;AA=c|||;VT=SNP
8	60814747	rs79089871	G	A	100	PASS	AC=239;AF=0.0477236;AN=5008;NS=2504;DP=18375;EAS_AF=0.1131;AMR_AF=0.0086;AFR_AF=0.0673;EUR_AF=0.002;SAS_AF=0.0286;AA=g|||;VT=SNP
8	60815440	rs1845957	G	A	100	PASS	AC=518;AF=0.103435;AN=5008;NS=2504;DP=16348;EAS_AF=0.1587;AMR_AF=0.0389;AFR_AF=0.1566;EUR_AF=0.0726;SAS_AF=0.0521;AA=a|||;VT=SNP
8	60816500	rs140183711	G	A	100	PASS	AC=239;AF=0.0477236;AN=5008;NS=2504;DP=19131;EAS_AF=0.1131;AMR_AF=0.0086;AFR_AF=0.0673;EUR_AF=0.002;SAS_AF=0.0286;AA=G|||;VT=SNP
8	60816774	rs28810717	C	T	100	PASS	AC=519;AF=0.103634;AN=5008;NS=2504;DP=18941;EAS_AF=0.1587;AMR_AF=0.0389;AFR_AF=0.1573;EUR_AF=0.0726;SAS_AF=0.0521;AA=C|||;VT=SNP
8	60816949	rs72659768	G	A	100	PASS	AC=210;AF=0.0419329;AN=5008;NS=2504;DP=17099;EAS_AF=0.0456;AMR_AF=0.0274;AFR_AF=0.0386;EUR_AF=0.0706;SAS_AF=0.0235;AA=G|||;VT=SNP
8	60817006	rs8180957	G	A	100	PASS	AC=518;AF=0.103435;AN=5008;NS=2504;DP=18356;EAS_AF=0.1587;AMR_AF=0.0389;AFR_AF=0.1566;EUR_AF=0.0726;SAS_AF=0.0521;AA=A|||;VT=SNP
8	60817016	rs8180954	C	T	100	PASS	AC=239;AF=0.0477236;AN=5008;NS=2504;DP=18309;EAS_AF=0.1131;AMR_AF=0.0086;AFR_AF=0.0673;EUR_AF=0.002;SAS_AF=0.0286;AA=C|||;VT=SNP
8	60817175	rs7816512	T	C	100	PASS	AC=2560;AF=0.511182;AN=5008;NS=2504;DP=19378;EAS_AF=0.504;AMR_AF=0.3314;AFR_AF=0.5976;EUR_AF=0.3549;SAS_AF=0.6902;AA=T|||;VT=SNP
8	60817324	rs28864515	A	T	100	PASS	AC=968;AF=0.193291;AN=5008;NS=2504;DP=18189;EAS_AF=0.1022;AMR_AF=0.2997;AFR_AF=0.0356;EUR_AF=0.4314;SAS_AF=0.18;AA=A|||;VT=SNP
8	60817353	rs57901977	G	A	100	PASS	AC=377;AF=0.0752796;AN=5008;NS=2504;DP=18644;EAS_AF=0.0456;AMR_AF=0.0432;AFR_AF=0.1241;EUR_AF=0.1024;SAS_AF=0.0348;AA=A|||;VT=SNP
8	60817537	rs72659769	C	T	100	PASS	AC=224;AF=0.0447284;AN=5008;NS=2504;DP=18364;EAS_AF=0.0456;AMR_AF=0.0288;AFR_AF=0.0477;EUR_AF=0.0716;SAS_AF=0.0235;AA=C|||;VT=SNP
8	60817725	rs6471841	T	C	100	PASS	AC=3174;AF=0.633786;AN=5008;NS=2504;DP=20547;EAS_AF=0.6627;AMR_AF=0.3833;AFR_AF=0.7882;EUR_AF=0.4592;SAS_AF=0.7526;AA=C|||;VT=SNP
8	60817757	rs6999384	T	G	100	PASS	AC=518;AF=0.103435;AN=5008;NS=2504;DP=21134;EAS_AF=0.1587;AMR_AF=0.0389;AFR_AF=0.1566;EUR_AF=0.0726;SAS_AF=0.0521;AA=G|||;VT=SNP
8	60818144	rs74818108	G	A	100	PASS	AC=240;AF=0.0479233;AN=5008;NS=2504;DP=14634;EAS_AF=0.1131;AMR_AF=0.0086;AFR_AF=0.0681;EUR_AF=0.002;SAS_AF=0.0286;AA=G|||;VT=SNP
8	60818648	rs10481229	T	G	100	PASS	AC=518;AF=0.103435;AN=5008;NS=2504;DP=20440;EAS_AF=0.1587;AMR_AF=0.0389;AFR_AF=0.1566;EUR_AF=0.0726;SAS_AF=0.0521;AA=G|||;VT=SNP
8	60818649	rs6471842	A	G	100	PASS	AC=3277;AF=0.654353;AN=5008;NS=2504;DP=20431;EAS_AF=0.6627;AMR_AF=0.3862;AFR_AF=0.8631;EUR_AF=0.4602;SAS_AF=0.7536;AA=G|||;VT=SNP
8	60819091	rs1497039	C	A	100	PASS	AC=4378;AF=0.874201;AN=5008;NS=2504;DP=18672;EAS_AF=0.7649;AMR_AF=0.7089;AFR_AF=0.9856;EUR_AF=0.8926;SAS_AF=0.9346;AA=A|||;VT=SNP
8	60819763	rs117624600	C	A	100	PASS	AC=33;AF=0.00658946;AN=5008;NS=2504;DP=22145;EAS_AF=0.0298;AMR_AF=0;AFR_AF=0;EUR_AF=0;SAS_AF=0.0031;AA=C|||;VT=SNP
8	60820384	rs28769949	G	C	100	PASS	AC=277;AF=0.0553115;AN=5008;NS=2504;DP=18126;EAS_AF=0.0456;AMR_AF=0.0303;AFR_AF=0.0877;EUR_AF=0.0706;SAS_AF=0.0235;AA=G|||;VT=SNP
8	60820423	rs56012420	C	T	100	PASS	AC=2110;AF=0.421326;AN=5008;NS=2504;DP=19654;EAS_AF=0.502;AMR_AF=0.3069;AFR_AF=0.2428;EUR_AF=0.3817;SAS_AF=0.7014;AA=C|||;VT=SNP
8	60820705	rs7825603	A	G	100	PASS	AC=240;AF=0.0479233;AN=5008;NS=2504;DP=19110;EAS_AF=0.1131;AMR_AF=0.0086;AFR_AF=0.0681;EUR_AF=0.002;SAS_AF=0.0286;AA=A|||;VT=SNP
8	60820709	rs2170279	A	G	100	PASS	AC=201;AF=0.0401358;AN=5008;NS=2504;DP=19200;EAS_AF=0.0456;AMR_AF=0.0274;AFR_AF=0.0318;EUR_AF=0.0706;SAS_AF=0.0235;AA=A|||;VT=SNP
8	60820797	rs2127832	C	T	100	PASS	AC=614;AF=0.122604;AN=5008;NS=2504;DP=19330;EAS_AF=0.1587;AMR_AF=0.0519;AFR_AF=0.1899;EUR_AF=0.1044;SAS_AF=0.0634;AA=T|||;VT=SNP
8	60820949	rs2127831	A	G	100	PASS	AC=201;AF=0.0401358;AN=5008;NS=2504;DP=21342;EAS_AF=0.0456;AMR_AF=0.0274;AFR_AF=0.0318;EUR_AF=0.0706;SAS_AF=0.0235;AA=A|||;VT=SNP
8	60821732	rs28883601	A	G	100	PASS	AC=277;AF=0.0553115;AN=5008;NS=2504;DP=18634;EAS_AF=0.0456;AMR_AF=0.0303;AFR_AF=0.0877;EUR_AF=0.0706;SAS_AF=0.0235;AA=A|||;VT=SNP
8	60821756	rs1351437	T	G	100	PASS	AC=3181;AF=0.635184;AN=5008;NS=2504;DP=18748;EAS_AF=0.6627;AMR_AF=0.3847;AFR_AF=0.7912;EUR_AF=0.4592;SAS_AF=0.7546;AA=G|||;VT=SNP
8	60822139	rs28792404	A	T	100	PASS	AC=614;AF=0.122604;AN=5008;NS=2504;DP=20255;EAS_AF=0.1587;AMR_AF=0.0519;AFR_AF=0.1899;EUR_AF=0.1044;SAS_AF=0.0634;AA=T|||;VT=SNP
8	60822258	rs10112904	A	C	100	PASS	AC=4249;AF=0.848442;AN=5008;NS=2504;DP=19100;EAS_AF=0.7649;AMR_AF=0.6888;AFR_AF=0.8986;EUR_AF=0.8926;SAS_AF=0.9346;AA=C|||;VT=SNP
8	60822326	rs28817672	T	A	100	PASS	AC=518;AF=0.103435;AN=5008;NS=2504;DP=18314;EAS_AF=0.1587;AMR_AF=0.0389;AFR_AF=0.1566;EUR_AF=0.0726;SAS_AF=0.0521;AA=T|||;VT=SNP
8	60822507	rs10102941	T	G	100	PASS	AC=518;AF=0.103435;AN=5008;NS=2504;DP=19742;EAS_AF=0.1587;AMR_AF=0.0389;AFR_AF=0.1566;EUR_AF=0.0726;SAS_AF=0.0521;AA=T|||;VT=SNP
8	60822640	rs10088189	C	G	100	PASS	AC=518;AF=0.103435;AN=5008;NS=2504;DP=18424;EAS_AF=0.1587;AMR_AF=0.0389;AFR_AF=0.1566;EUR_AF=0.0726;SAS_AF=0.0521;AA=C|||;VT=SNP
8	60823277	rs117949290	C	T	100	PASS	AC=44;AF=0.00878594;AN=5008;NS=2504;DP=17574;EAS_AF=0.0437;AMR_AF=0;AFR_AF=0;EUR_AF=0;SAS_AF=0;AA=C|||;VT=SNP
8	60823471	rs72659782	C	A	100	PASS	AC=201;AF=0.0401358;AN=5008;NS=2504;DP=15700;EAS_AF=0.0456;AMR_AF=0.0274;AFR_AF=0.0318;EUR_AF=0.0706;SAS_AF=0.0235;AA=C|||;VT=SNP
8	60823861	rs10282892	A	T	100	PASS	AC=615;AF=0.122804;AN=5008;NS=2504;DP=16505;EAS_AF=0.1587;AMR_AF=0.0519;AFR_AF=0.1906;EUR_AF=0.1044;SAS_AF=0.0634;AA=T|||;VT=SNP
8	60823917	rs76912548	C	A	100	PASS	AC=240;AF=0.0479233;AN=5008;NS=2504;DP=17811;EAS_AF=0.1131;AMR_AF=0.0086;AFR_AF=0.0681;EUR_AF=0.002;SAS_AF=0.0286;AA=C|||;VT=SNP
8	60824063	rs75360868	C	A	100	PASS	AC=240;AF=0.0479233;AN=5008;NS=2504;DP=19169;EAS_AF=0.1131;AMR_AF=0.0086;AFR_AF=0.0681;EUR_AF=0.002;SAS_AF=0.0286;AA=C|||;VT=SNP
8	60824261	rs28810080	A	G	100	PASS	AC=277;AF=0.0553115;AN=5008;NS=2504;DP=19346;EAS_AF=0.0456;AMR_AF=0.0303;AFR_AF=0.0877;EUR_AF=0.0706;SAS_AF=0.0235;AA=A|||;VT=SNP
8	60824302	rs7012579	G	C	100	PASS	AC=3278;AF=0.654553;AN=5008;NS=2504;DP=19123;EAS_AF=0.6627;AMR_AF=0.3862;AFR_AF=0.8631;EUR_AF=0.4602;SAS_AF=0.7546;AA=C|||;VT=SNP
8	60824583	rs2170278	A	C	100	PASS	AC=3184;AF=0.635783;AN=5008;NS=2504;DP=17329;EAS_AF=0.6627;AMR_AF=0.3847;AFR_AF=0.7935;EUR_AF=0.4592;SAS_AF=0.7546;AA=C|||;VT=SNP
8	60824651	rs77866055	T	C	100	PASS	AC=240;AF=0.0479233;AN=5008;NS=2504;DP=16632;EAS_AF=0.1131;AMR_AF=0.0086;AFR_AF=0.0681;EUR_AF=0.002;SAS_AF=0.0286;AA=T|||;VT=SNP
8	60824802	rs2127830	A	C	100	PASS	AC=3283;AF=0.655551;AN=5008;NS=2504;DP=16386;EAS_AF=0.6627;AMR_AF=0.3876;AFR_AF=0.8661;EUR_AF=0.4602;SAS_AF=0.7546;AA=C|||;VT=SNP
8	60825263	rs7845929	C	T	100	PASS	AC=518;AF=0.103435;AN=5008;NS=2504;DP=19085;EAS_AF=0.1587;AMR_AF=0.0389;AFR_AF=0.1566;EUR_AF=0.0726;SAS_AF=0.0521;AA=C|||;VT=SNP
8	60826319	rs28474860	G	A	100	PASS	AC=518;AF=0.103435;AN=5008;NS=2504;DP=17608;EAS_AF=0.1587;AMR_AF=0.0389;AFR_AF=0.1566;EUR_AF=0.0726;SAS_AF=0.0521;AA=G|||;VT=SNP
8	60826559	rs79556120	T	A	100	PASS	AC=240;AF=0.0479233;AN=5008;NS=2504;DP=18985;EAS_AF=0.1131;AMR_AF=0.0086;AFR_AF=0.0681;EUR_AF=0.002;SAS_AF=0.0286;AA=T|||;VT=SNP
8	60826732	rs10104460	G	A	100	PASS	AC=520;AF=0.103834;AN=5008;NS=2504;DP=19277;EAS_AF=0.1587;AMR_AF=0.0389;AFR_AF=0.1581;EUR_AF=0.0726;SAS_AF=0.0521;AA=G|||;VT=SNP
8	60827428	rs182210733	G	T	100	PASS	AC=21;AF=0.00419329;AN=5008;NS=2504;DP=17137;EAS_AF=0.0198;AMR_AF=0;AFR_AF=0;EUR_AF=0;SAS_AF=0.001;AA=G|||;VT=SNP
8	60828697	rs17342242	A	G	100	PASS	AC=593;AF=0.118411;AN=5008;NS=2504;DP=19082;EAS_AF=0.003;AMR_AF=0.1585;AFR_AF=0.0129;EUR_AF=0.2306;SAS_AF=0.2362;AA=A|||;VT=SNP
8	60828810	rs16925418	T	C	100	PASS	AC=585;AF=0.116813;AN=5008;NS=2504;DP=19132;EAS_AF=0.1587;AMR_AF=0.0519;AFR_AF=0.1687;EUR_AF=0.1024;SAS_AF=0.0644;AA=C|||;VT=SNP
8	60829318	rs9650196	G	A	100	PASS	AC=201;AF=0.0401358;AN=5008;NS=2504;DP=16481;EAS_AF=0.0456;AMR_AF=0.0274;AFR_AF=0.0318;EUR_AF=0.0706;SAS_AF=0.0235;AA=G|||;VT=SNP
8	60830046	rs16925420	G	A	100	PASS	AC=518;AF=0.103435;AN=5008;NS=2504;DP=19700;EAS_AF=0.1587;AMR_AF=0.0389;AFR_AF=0.1558;EUR_AF=0.0726;SAS_AF=0.0532;AA=G|||;VT=SNP
8	60830293	rs1497041	A	C	100	PASS	AC=2567;AF=0.51258;AN=5008;NS=2504;DP=19133;EAS_AF=0.504;AMR_AF=0.3329;AFR_AF=0.6021;EUR_AF=0.3549;SAS_AF=0.6902;AA=G|||;VT=SNP
8	60830589	rs10098915	C	A	100	PASS	AC=277;AF=0.0553115;AN=5008;NS=2504;DP=18913;EAS_AF=0.0456;AMR_AF=0.0303;AFR_AF=0.0877;EUR_AF=0.0706;SAS_AF=0.0235;AA=C|||;VT=SNP
8	60831116	rs7833035	T	G	100	PASS	AC=277;AF=0.0553115;AN=5008;NS=2504;DP=17366;EAS_AF=0.0456;AMR_AF=0.0303;AFR_AF=0.0877;EUR_AF=0.0706;SAS_AF=0.0235;AA=T|||;VT=SNP
8	60831129	rs7833043	T	G	100	PASS	AC=210;AF=0.0419329;AN=5008;NS=2504;DP=17376;EAS_AF=0.0456;AMR_AF=0.0274;AFR_AF=0.0386;EUR_AF=0.0706;SAS_AF=0.0235;AA=T|||;VT=SNP
8	60831453	rs76593008	A	G	100	PASS	AC=241;AF=0.048123;AN=5008;NS=2504;DP=15933;EAS_AF=0.1131;AMR_AF=0.0086;AFR_AF=0.0681;EUR_AF=0.002;SAS_AF=0.0297;AA=A|||;VT=SNP
8	60831743	rs117635308	A	C	100	PASS	AC=86;AF=0.0171725;AN=5008;NS=2504;DP=19423;EAS_AF=0.0456;AMR_AF=0;AFR_AF=0.0008;EUR_AF=0.0209;SAS_AF=0.0184;AA=A|||;VT=SNP
8	60831756	rs7819235	C	T	100	PASS	AC=616;AF=0.123003;AN=5008;NS=2504;DP=19376;EAS_AF=0.1587;AMR_AF=0.0519;AFR_AF=0.1899;EUR_AF=0.1044;SAS_AF=0.0654;AA=T|||;VT=SNP
8	60832725	rs72659799	T	C	100	PASS	AC=210;AF=0.0419329;AN=5008;NS=2504;DP=18225;EAS_AF=0.0456;AMR_AF=0.0274;AFR_AF=0.0386;EUR_AF=0.0706;SAS_AF=0.0235;AA=T|||;VT=SNP
8	60833253	rs151296367	G	C	100	PASS	AC=35;AF=0.00698882;AN=5008;NS=2504;DP=15773;EAS_AF=0.0327;AMR_AF=0;AFR_AF=0;EUR_AF=0;SAS_AF=0.002;AA=G|||;VT=SNP
8	60833616	rs72659801	T	C	100	PASS	AC=210;AF=0.0419329;AN=5008;NS=2504;DP=20227;EAS_AF=0.0456;AMR_AF=0.0274;AFR_AF=0.0386;EUR_AF=0.0706;SAS_AF=0.0235;AA=T|||;VT=SNP
8	60833777	rs72659802	G	A	100	PASS	AC=201;AF=0.0401358;AN=5008;NS=2504;DP=20401;EAS_AF=0.0456;AMR_AF=0.0274;AFR_AF=0.0318;EUR_AF=0.0706;SAS_AF=0.0235;AA=G|||;VT=SNP
8	60834033	rs72661403	G	A	100	PASS	AC=210;AF=0.0419329;AN=5008;NS=2504;DP=19697;EAS_AF=0.0456;AMR_AF=0.0274;AFR_AF=0.0386;EUR_AF=0.0706;SAS_AF=0.0235;AA=G|||;VT=SNP
8	60834061	rs72661404	A	G	100	PASS	AC=202;AF=0.0403355;AN=5008;NS=2504;DP=19509;EAS_AF=0.0456;AMR_AF=0.0274;AFR_AF=0.0318;EUR_AF=0.0706;SAS_AF=0.0245;AA=A|||;VT=SNP
8	60834873	rs7834199	G	A	100	PASS	AC=210;AF=0.0419329;AN=5008;NS=2504;DP=19146;EAS_AF=0.0456;AMR_AF=0.0274;AFR_AF=0.0386;EUR_AF=0.0706;SAS_AF=0.0235;AA=G|||;VT=SNP
8	60835476	rs4738787	C	T	100	PASS	AC=2048;AF=0.408946;AN=5008;NS=2504;DP=19143;EAS_AF=0.502;AMR_AF=0.2939;AFR_AF=0.2337;EUR_AF=0.3519;SAS_AF=0.6902;AA=C|||;VT=SNP
8	60835510	rs7838137	A	T	100	PASS	AC=211;AF=0.0421326;AN=5008;NS=2504;DP=19385;EAS_AF=0.0466;AMR_AF=0.0274;AFR_AF=0.0386;EUR_AF=0.0706;SAS_AF=0.0235;AA=A|||;VT=SNP
8	60835669	rs4737551	A	G	100	PASS	AC=3181;AF=0.635184;AN=5008;NS=2504;DP=18195;EAS_AF=0.6617;AMR_AF=0.3847;AFR_AF=0.792;EUR_AF=0.4592;SAS_AF=0.7546;AA=G|||;VT=SNP
8	60836282	rs140641908	T	G	100	PASS	AC=34;AF=0.00678914;AN=5008;NS=2504;DP=15062;EAS_AF=0.0317;AMR_AF=0;AFR_AF=0;EUR_AF=0;SAS_AF=0.002;AA=T|||;VT=SNP
8	60836793	rs16925424	C	G	100	PASS	AC=240;AF=0.0479233;AN=5008;NS=2504;DP=14880;EAS_AF=0.1131;AMR_AF=0.0086;AFR_AF=0.0673;EUR_AF=0.002;SAS_AF=0.0297;AA=C|||;VT=SNP
8	60837228	rs1497034	A	G	100	PASS	AC=241;AF=0.048123;AN=5008;NS=2504;DP=15580;EAS_AF=0.1131;AMR_AF=0.0086;AFR_AF=0.0681;EUR_AF=0.002;SAS_AF=0.0297;AA=A|||;VT=SNP
8	60837268	rs1497033	G	C	100	PASS	AC=241;AF=0.048123;AN=5008;NS=2504;DP=17135;EAS_AF=0.1131;AMR_AF=0.0086;AFR_AF=0.0681;EUR_AF=0.002;SAS_AF=0.0297;AA=G|||;VT=SNP
8	60837305	rs28690268	G	A	100	PASS	AC=277;AF=0.0553115;AN=5008;NS=2504;DP=19028;EAS_AF=0.0456;AMR_AF=0.0303;AFR_AF=0.0877;EUR_AF=0.0706;SAS_AF=0.0235;AA=G|||;VT=SNP
8	60838202	rs10106496	C	G	100	PASS	AC=276;AF=0.0551118;AN=5008;NS=2504;DP=18286;EAS_AF=0.0456;AMR_AF=0.0288;AFR_AF=0.0885;EUR_AF=0.0696;SAS_AF=0.0235;AA=C|||;VT=SNP
8	60838204	rs72661409	T	C	100	PASS	AC=199;AF=0.0397364;AN=5008;NS=2504;DP=18248;EAS_AF=0.0456;AMR_AF=0.0259;AFR_AF=0.0318;EUR_AF=0.0696;SAS_AF=0.0235;AA=T|||;VT=SNP
8	60838274	rs72661410	T	C	100	PASS	AC=209;AF=0.0417332;AN=5008;NS=2504;DP=17659;EAS_AF=0.0456;AMR_AF=0.0259;AFR_AF=0.0386;EUR_AF=0.0706;SAS_AF=0.0235;AA=T|||;VT=SNP
8	60838383	rs7823305	A	C	100	PASS	AC=307;AF=0.0613019;AN=5008;NS=2504;DP=16608;EAS_AF=0.1131;AMR_AF=0.0216;AFR_AF=0.0802;EUR_AF=0.0318;SAS_AF=0.0409;AA=A|||;VT=SNP
8	60838448	rs7823331	A	G	100	PASS	AC=241;AF=0.048123;AN=5008;NS=2504;DP=16187;EAS_AF=0.1131;AMR_AF=0.0086;AFR_AF=0.0681;EUR_AF=0.002;SAS_AF=0.0297;AA=A|||;VT=SNP
8	60838713	rs7827378	C	A	100	PASS	AC=241;AF=0.048123;AN=5008;NS=2504;DP=16453;EAS_AF=0.1131;AMR_AF=0.0086;AFR_AF=0.0681;EUR_AF=0.002;SAS_AF=0.0297;AA=C|||;VT=SNP
8	60838859	rs7827640	C	T	100	PASS	AC=307;AF=0.0613019;AN=5008;NS=2504;DP=17183;EAS_AF=0.1131;AMR_AF=0.0216;AFR_AF=0.0802;EUR_AF=0.0318;SAS_AF=0.0409;AA=T|||;VT=SNP
8	60838972	rs6997337	A	G	100	PASS	AC=208;AF=0.0415335;AN=5008;NS=2504;DP=18260;EAS_AF=0.0456;AMR_AF=0.0274;AFR_AF=0.0371;EUR_AF=0.0706;SAS_AF=0.0235;AA=A|||;VT=SNP
8	60839153	rs6998079	G	A	100	PASS	AC=274;AF=0.0547125;AN=5008;NS=2504;DP=19243;EAS_AF=0.0456;AMR_AF=0.0303;AFR_AF=0.0855;EUR_AF=0.0706;SAS_AF=0.0235;AA=G|||;VT=SNP
8	60839349	rs16925436	G	T	100	PASS	AC=307;AF=0.0613019;AN=5008;NS=2504;DP=21612;EAS_AF=0.1151;AMR_AF=0.0216;AFR_AF=0.0794;EUR_AF=0.0318;SAS_AF=0.0399;AA=T|||;VT=SNP
8	60839575	rs62510039	A	G	100	PASS	AC=361;AF=0.0720847;AN=5008;NS=2504;DP=20988;EAS_AF=0.1141;AMR_AF=0.0231;AFR_AF=0.1188;EUR_AF=0.0338;SAS_AF=0.0399;AA=A|||;VT=SNP
8	60839671	rs16925438	A	G	100	PASS	AC=361;AF=0.0720847;AN=5008;NS=2504;DP=21470;EAS_AF=0.1141;AMR_AF=0.0231;AFR_AF=0.1188;EUR_AF=0.0338;SAS_AF=0.0399;AA=G|||;VT=SNP
8	60839718	rs16925439	G	A	100	PASS	AC=361;AF=0.0720847;AN=5008;NS=2504;DP=22652;EAS_AF=0.1141;AMR_AF=0.0231;AFR_AF=0.1188;EUR_AF=0.0338;SAS_AF=0.0399;AA=A|||;VT=SNP
8	60839829	rs7002513	A	G	100	PASS	AC=361;AF=0.0720847;AN=5008;NS=2504;DP=21176;EAS_AF=0.1141;AMR_AF=0.0231;AFR_AF=0.1188;EUR_AF=0.0338;SAS_AF=0.0399;AA=G|||;VT=SNP
8	60839906	rs7002780	C	G	100	PASS	AC=361;AF=0.0720847;AN=5008;NS=2504;DP=18849;EAS_AF=0.1141;AMR_AF=0.0231;AFR_AF=0.1188;EUR_AF=0.0338;SAS_AF=0.0399;AA=G|||;VT=SNP
8	60840084	rs6471843	T	C	100	PASS	AC=3209;AF=0.640775;AN=5008;NS=2504;DP=21066;EAS_AF=0.6607;AMR_AF=0.3862;AFR_AF=0.8124;EUR_AF=0.4612;SAS_AF=0.7536;AA=C|||;VT=SNP
8	60840207	rs6985296	T	A	100	PASS	AC=295;AF=0.0589058;AN=5008;NS=2504;DP=20000;EAS_AF=0.1131;AMR_AF=0.0101;AFR_AF=0.1067;EUR_AF=0.004;SAS_AF=0.0297;AA=T|||;VT=SNP
8	60840314	rs7003409	C	T	100	PASS	AC=360;AF=0.071885;AN=5008;NS=2504;DP=18238;EAS_AF=0.1131;AMR_AF=0.0231;AFR_AF=0.1188;EUR_AF=0.0338;SAS_AF=0.0399;AA=C|||;VT=SNP
8	60840444	rs7003592	C	T	100	PASS	AC=360;AF=0.071885;AN=5008;NS=2504;DP=22127;EAS_AF=0.1131;AMR_AF=0.0231;AFR_AF=0.1188;EUR_AF=0.0338;SAS_AF=0.0399;AA=T|||;VT=SNP
8	60840542	rs80303395	C	T	100	PASS	AC=360;AF=0.071885;AN=5008;NS=2504;DP=21901;EAS_AF=0.1131;AMR_AF=0.0231;AFR_AF=0.1188;EUR_AF=0.0338;SAS_AF=0.0399;AA=C|||;VT=SNP
8	60840740	rs16925446	G	A	100	PASS	AC=360;AF=0.071885;AN=5008;NS=2504;DP=18782;EAS_AF=0.1131;AMR_AF=0.0231;AFR_AF=0.1188;EUR_AF=0.0338;SAS_AF=0.0399;AA=G|||;VT=SNP
8	60841061	rs62511073	T	C	100	PASS	AC=359;AF=0.0716853;AN=5008;NS=2504;DP=20199;EAS_AF=0.1131;AMR_AF=0.0231;AFR_AF=0.118;EUR_AF=0.0338;SAS_AF=0.0399;AA=C|||;VT=SNP
8	60841097	rs62511074	G	T	100	PASS	AC=359;AF=0.0716853;AN=5008;NS=2504;DP=20972;EAS_AF=0.1131;AMR_AF=0.0231;AFR_AF=0.118;EUR_AF=0.0338;SAS_AF=0.0399;AA=T|||;VT=SNP
8	60841188	rs62511075	A	C	100	PASS	AC=359;AF=0.0716853;AN=5008;NS=2504;DP=21610;EAS_AF=0.1131;AMR_AF=0.0231;AFR_AF=0.118;EUR_AF=0.0338;SAS_AF=0.0399;AA=A|||;VT=SNP
8	60841518	rs10081579	T	G	100	PASS	AC=300;AF=0.0599042;AN=5008;NS=2504;DP=18424;EAS_AF=0.0456;AMR_AF=0.0331;AFR_AF=0.1036;EUR_AF=0.0706;SAS_AF=0.0235;AA=T|||;VT=SNP
8	60841530	rs72661416	A	C	100	PASS	AC=207;AF=0.0413339;AN=5008;NS=2504;DP=18296;EAS_AF=0.0456;AMR_AF=0.0274;AFR_AF=0.0363;EUR_AF=0.0706;SAS_AF=0.0235;AA=A|||;VT=SNP
8	60841632	rs16925448	A	G	100	PASS	AC=359;AF=0.0716853;AN=5008;NS=2504;DP=16701;EAS_AF=0.1131;AMR_AF=0.0231;AFR_AF=0.118;EUR_AF=0.0338;SAS_AF=0.0399;AA=G|||;VT=SNP
8	60841715	rs60430945	C	T	100	PASS	AC=359;AF=0.0716853;AN=5008;NS=2504;DP=12737;EAS_AF=0.1131;AMR_AF=0.0231;AFR_AF=0.118;EUR_AF=0.0338;SAS_AF=0.0399;AA=C|||;VT=SNP
8	60842062	rs16925450	T	C	100	PASS	AC=397;AF=0.0792732;AN=5008;NS=2504;DP=16947;EAS_AF=0.2708;AMR_AF=0.0447;AFR_AF=0.0023;EUR_AF=0.001;SAS_AF=0.091;AA=T|||;VT=SNP
8	60842402	rs1497032	T	G	100	PASS	AC=3208;AF=0.640575;AN=5008;NS=2504;DP=17221;EAS_AF=0.6607;AMR_AF=0.3862;AFR_AF=0.8116;EUR_AF=0.4612;SAS_AF=0.7536;AA=G|||;VT=SNP
8	60842431	rs149844918	A	G	100	PASS	AC=21;AF=0.00419329;AN=5008;NS=2504;DP=18215;EAS_AF=0.0198;AMR_AF=0;AFR_AF=0;EUR_AF=0;SAS_AF=0.001;AA=A|||;VT=SNP
8	60842591	rs1497031	A	G	100	PASS	AC=670;AF=0.133786;AN=5008;NS=2504;DP=21797;EAS_AF=0.1587;AMR_AF=0.0562;AFR_AF=0.233;EUR_AF=0.1044;SAS_AF=0.0593;AA=G|||;VT=SNP
8	60842614	rs16925454	C	A	100	PASS	AC=2522;AF=0.503594;AN=5008;NS=2504;DP=21685;EAS_AF=0.502;AMR_AF=0.3285;AFR_AF=0.5703;EUR_AF=0.3569;SAS_AF=0.6902;AA=C|||;VT=SNP
8	60843932	rs6986157	C	A	100	PASS	AC=295;AF=0.0589058;AN=5008;NS=2504;DP=19431;EAS_AF=0.1141;AMR_AF=0.0101;AFR_AF=0.1059;EUR_AF=0.004;SAS_AF=0.0297;AA=C|||;VT=SNP
8	60844322	rs7007065	T	C	100	PASS	AC=362;AF=0.0722843;AN=5008;NS=2504;DP=23607;EAS_AF=0.1141;AMR_AF=0.0245;AFR_AF=0.1188;EUR_AF=0.0338;SAS_AF=0.0399;AA=C|||;VT=SNP
8	60844367	rs7007191	T	C	100	PASS	AC=360;AF=0.071885;AN=5008;NS=2504;DP=21845;EAS_AF=0.1141;AMR_AF=0.0231;AFR_AF=0.118;EUR_AF=0.0338;SAS_AF=0.0399;AA=c|||;VT=SNP
8	60844433	rs2326457	C	T	100	PASS	AC=257;AF=0.0513179;AN=5008;NS=2504;DP=19963;EAS_AF=0.0407;AMR_AF=0.2608;AFR_AF=0.0053;EUR_AF=0.0199;SAS_AF=0.0082;AA=C|||;VT=SNP
8	60844600	rs6471844	C	T	100	PASS	AC=3213;AF=0.641573;AN=5008;NS=2504;DP=21137;EAS_AF=0.6607;AMR_AF=0.3862;AFR_AF=0.8139;EUR_AF=0.4622;SAS_AF=0.7546;AA=T|||;VT=SNP
8	60845703	rs72661421	C	G	100	PASS	AC=208;AF=0.0415335;AN=5008;NS=2504;DP=16708;EAS_AF=0.0456;AMR_AF=0.0274;AFR_AF=0.0363;EUR_AF=0.0716;SAS_AF=0.0235;AA=C|||;VT=SNP
8	60845763	rs6996720	C	G	100	PASS	AC=1495;AF=0.298522;AN=5008;NS=2504;DP=17872;EAS_AF=0.2282;AMR_AF=0.245;AFR_AF=0.1195;EUR_AF=0.3509;SAS_AF=0.5971;AA=C|||;VT=SNP
8	60845905	rs76504993	G	T	100	PASS	AC=397;AF=0.0792732;AN=5008;NS=2504;DP=20351;EAS_AF=0.2708;AMR_AF=0.0447;AFR_AF=0.0023;EUR_AF=0.001;SAS_AF=0.091;AA=G|||;VT=SNP
8	60846221	rs7828044	G	T	100	PASS	AC=295;AF=0.0589058;AN=5008;NS=2504;DP=16805;EAS_AF=0.1141;AMR_AF=0.0101;AFR_AF=0.1059;EUR_AF=0.004;SAS_AF=0.0297;AA=G|||;VT=SNP
8	60846222	rs7827750	C	T	100	PASS	AC=295;AF=0.0589058;AN=5008;NS=2504;DP=16831;EAS_AF=0.1141;AMR_AF=0.0101;AFR_AF=0.1059;EUR_AF=0.004;SAS_AF=0.0297;AA=C|||;VT=SNP
8	60846366	rs11786670	A	G	100	PASS	AC=970;AF=0.19369;AN=5008;NS=2504;DP=17533;EAS_AF=0.1042;AMR_AF=0.3012;AFR_AF=0.0356;EUR_AF=0.4294;SAS_AF=0.181;AA=A|||;VT=SNP
8	60846597	rs7001936	C	T	100	PASS	AC=2527;AF=0.504593;AN=5008;NS=2504;DP=15634;EAS_AF=0.501;AMR_AF=0.3285;AFR_AF=0.5734;EUR_AF=0.3579;SAS_AF=0.6912;AA=C|||;VT=SNP
8	60846598	rs77046248	G	A	100	PASS	AC=256;AF=0.0511182;AN=5008;NS=2504;DP=15612;EAS_AF=0.0407;AMR_AF=0.2594;AFR_AF=0.0053;EUR_AF=0.0199;SAS_AF=0.0082;AA=G|||;VT=SNP
8	60847268	rs6985045	T	C	100	PASS	AC=2579;AF=0.514976;AN=5008;NS=2504;DP=20508;EAS_AF=0.4881;AMR_AF=0.3415;AFR_AF=0.5862;EUR_AF=0.3877;SAS_AF=0.7004;AA=T|||;VT=SNP
8	60847657	rs4257994	G	A	100	PASS	AC=2886;AF=0.576278;AN=5008;NS=2504;DP=20805;EAS_AF=0.6161;AMR_AF=0.3516;AFR_AF=0.6899;EUR_AF=0.3917;SAS_AF=0.7311;AA=g|||;VT=SNP
8	60847971	rs116427551	C	T	100	PASS	AC=240;AF=0.0479233;AN=5008;NS=2504;DP=18688;EAS_AF=0.1141;AMR_AF=0.0086;AFR_AF=0.0666;EUR_AF=0.002;SAS_AF=0.0297;AA=C|||;VT=SNP
8	60848013	rs7845735	C	A	100	PASS	AC=3215;AF=0.641973;AN=5008;NS=2504;DP=17410;EAS_AF=0.6617;AMR_AF=0.3862;AFR_AF=0.8147;EUR_AF=0.4632;SAS_AF=0.7536;AA=A|||;VT=SNP
8	60848385	rs74327348	A	G	100	PASS	AC=240;AF=0.0479233;AN=5008;NS=2504;DP=15263;EAS_AF=0.1141;AMR_AF=0.0086;AFR_AF=0.0666;EUR_AF=0.002;SAS_AF=0.0297;AA=A|||;VT=SNP
8	60848838	rs117518108	T	C	100	PASS	AC=22;AF=0.00439297;AN=5008;NS=2504;DP=18423;EAS_AF=0.0208;AMR_AF=0;AFR_AF=0;EUR_AF=0;SAS_AF=0.001;AA=T|||;VT=SNP
8	60848943	rs149991003	C	A	100	PASS	AC=85;AF=0.0169728;AN=5008;NS=2504;DP=17433;EAS_AF=0.0446;AMR_AF=0;AFR_AF=0.0008;EUR_AF=0.0209;SAS_AF=0.0184;AA=C|||;VT=SNP
8	60849129	rs6984918	C	T	100	PASS	AC=2825;AF=0.564097;AN=5008;NS=2504;DP=19356;EAS_AF=0.6171;AMR_AF=0.3386;AFR_AF=0.68;EUR_AF=0.3618;SAS_AF=0.7209;AA=T|||;VT=SNP
8	60849130	rs72661426	G	A	100	PASS	AC=208;AF=0.0415335;AN=5008;NS=2504;DP=19342;EAS_AF=0.0456;AMR_AF=0.0274;AFR_AF=0.0363;EUR_AF=0.0716;SAS_AF=0.0235;AA=G|||;VT=SNP
8	60849249	rs7816800	G	A	100	PASS	AC=241;AF=0.048123;AN=5008;NS=2504;DP=17981;EAS_AF=0.1151;AMR_AF=0.0086;AFR_AF=0.0666;EUR_AF=0.002;SAS_AF=0.0297;AA=G|||;VT=SNP
8	60849328	rs6471845	G	T	100	PASS	AC=2825;AF=0.564097;AN=5008;NS=2504;DP=18421;EAS_AF=0.6171;AMR_AF=0.3386;AFR_AF=0.68;EUR_AF=0.3618;SAS_AF=0.7209;AA=G|||;VT=SNP
8	60849347	rs72661427	G	A	100	PASS	AC=208;AF=0.0415335;AN=5008;NS=2504;DP=18404;EAS_AF=0.0456;AMR_AF=0.0274;AFR_AF=0.0363;EUR_AF=0.0716;SAS_AF=0.0235;AA=G|||;VT=SNP
8	60850531	rs16925461	T	C	100	PASS	AC=2543;AF=0.507788;AN=5008;NS=2504;DP=19905;EAS_AF=0.503;AMR_AF=0.3329;AFR_AF=0.5825;EUR_AF=0.3569;SAS_AF=0.6912;AA=T|||;VT=SNP
8	60851252	rs16925464	C	T	100	PASS	AC=228;AF=0.0455272;AN=5008;NS=2504;DP=19387;EAS_AF=0.1141;AMR_AF=0.0086;AFR_AF=0.0575;EUR_AF=0.002;SAS_AF=0.0297;AA=C|||;VT=SNP
8	60851597	rs7830239	A	G	100	PASS	AC=3241;AF=0.647165;AN=5008;NS=2504;DP=17169;EAS_AF=0.6597;AMR_AF=0.3847;AFR_AF=0.8359;EUR_AF=0.4632;SAS_AF=0.7546;AA=G|||;VT=SNP
8	60851986	rs16925466	A	G	100	PASS	AC=228;AF=0.0455272;AN=5008;NS=2504;DP=22696;EAS_AF=0.1141;AMR_AF=0.0086;AFR_AF=0.0575;EUR_AF=0.002;SAS_AF=0.0297;AA=A|||;VT=SNP
8	60852120	rs62511078	C	T	100	PASS	AC=375;AF=0.0748802;AN=5008;NS=2504;DP=23612;EAS_AF=0.0446;AMR_AF=0.0432;AFR_AF=0.1256;EUR_AF=0.1004;SAS_AF=0.0337;AA=C|||;VT=SNP
8	60852141	rs1497035	G	T	100	PASS	AC=2830;AF=0.565096;AN=5008;NS=2504;DP=23582;EAS_AF=0.6151;AMR_AF=0.3415;AFR_AF=0.6808;EUR_AF=0.3628;SAS_AF=0.7239;AA=G|||;VT=SNP
8	60852329	rs1497036	T	G	100	PASS	AC=2829;AF=0.564896;AN=5008;NS=2504;DP=21095;EAS_AF=0.6171;AMR_AF=0.3415;AFR_AF=0.6808;EUR_AF=0.3628;SAS_AF=0.7209;AA=T|||;VT=SNP
8	60853005	rs1566123	T	G	100	PASS	AC=2829;AF=0.564896;AN=5008;NS=2504;DP=16733;EAS_AF=0.6171;AMR_AF=0.3415;AFR_AF=0.6808;EUR_AF=0.3628;SAS_AF=0.7209;AA=G|||;VT=SNP
8	60853084	rs1566124	G	T	100	PASS	AC=283;AF=0.0565096;AN=5008;NS=2504;DP=15761;EAS_AF=0.1141;AMR_AF=0.0101;AFR_AF=0.0968;EUR_AF=0.004;SAS_AF=0.0297;AA=G|||;VT=SNP
8	60853190	rs1566125	T	G	100	PASS	AC=2829;AF=0.564896;AN=5008;NS=2504;DP=13547;EAS_AF=0.6171;AMR_AF=0.3415;AFR_AF=0.6808;EUR_AF=0.3628;SAS_AF=0.7209;AA=G|||;VT=SNP
8	60853369	rs62511079	A	G	100	PASS	AC=375;AF=0.0748802;AN=5008;NS=2504;DP=12401;EAS_AF=0.0446;AMR_AF=0.0432;AFR_AF=0.1256;EUR_AF=0.1004;SAS_AF=0.0337;AA=A|||;VT=SNP
8	60853988	rs6471846	C	T	100	PASS	AC=2829;AF=0.564896;AN=5008;NS=2504;DP=14792;EAS_AF=0.6171;AMR_AF=0.3415;AFR_AF=0.6808;EUR_AF=0.3628;SAS_AF=0.7209;AA=C|||;VT=SNP
8	60854179	rs7011976	C	T	100	PASS	AC=2829;AF=0.564896;AN=5008;NS=2504;DP=14667;EAS_AF=0.6171;AMR_AF=0.3415;AFR_AF=0.6808;EUR_AF=0.3628;SAS_AF=0.7209;AA=C|||;VT=SNP
8	60854349	rs17271634	T	C	100	PASS	AC=376;AF=0.0750799;AN=5008;NS=2504;DP=15205;EAS_AF=0.0446;AMR_AF=0.0432;AFR_AF=0.1256;EUR_AF=0.1014;SAS_AF=0.0337;AA=T|||;VT=SNP
8	60855333	rs17343784	G	T	100	PASS	AC=374;AF=0.0746805;AN=5008;NS=2504;DP=20415;EAS_AF=0.0446;AMR_AF=0.0432;AFR_AF=0.1248;EUR_AF=0.1004;SAS_AF=0.0337;AA=G|||;VT=SNP
8	60855552	rs17343814	T	G	100	PASS	AC=375;AF=0.0748802;AN=5008;NS=2504;DP=20587;EAS_AF=0.0446;AMR_AF=0.0432;AFR_AF=0.1256;EUR_AF=0.1004;SAS_AF=0.0337;AA=T|||;VT=SNP
8	60855639	rs16925471	G	C	100	PASS	AC=283;AF=0.0565096;AN=5008;NS=2504;DP=19542;EAS_AF=0.1141;AMR_AF=0.0101;AFR_AF=0.0968;EUR_AF=0.004;SAS_AF=0.0297;AA=G|||;VT=SNP
8	60855711	rs11777319	A	G	100	PASS	AC=2546;AF=0.508387;AN=5008;NS=2504;DP=20099;EAS_AF=0.503;AMR_AF=0.3314;AFR_AF=0.584;EUR_AF=0.3588;SAS_AF=0.6912;AA=A|||;VT=SNP
8	60855753	rs12680681	G	A	100	PASS	AC=3206;AF=0.640176;AN=5008;NS=2504;DP=18887;EAS_AF=0.6627;AMR_AF=0.3847;AFR_AF=0.8079;EUR_AF=0.4622;SAS_AF=0.7546;AA=A|||;VT=SNP
8	60855938	rs11784289	C	T	100	PASS	AC=2829;AF=0.564896;AN=5008;NS=2504;DP=19449;EAS_AF=0.6171;AMR_AF=0.3415;AFR_AF=0.6808;EUR_AF=0.3628;SAS_AF=0.7209;AA=C|||;VT=SNP
8	60856149	rs11777453	A	G	100	PASS	AC=3203;AF=0.639577;AN=5008;NS=2504;DP=18278;EAS_AF=0.6617;AMR_AF=0.3847;AFR_AF=0.8064;EUR_AF=0.4632;SAS_AF=0.7536;AA=G|||;VT=SNP
8	60856183	rs11777477	A	G	100	PASS	AC=2545;AF=0.508187;AN=5008;NS=2504;DP=17894;EAS_AF=0.503;AMR_AF=0.3314;AFR_AF=0.584;EUR_AF=0.3579;SAS_AF=0.6912;AA=G|||;VT=SNP
8	60856330	rs11784406	C	T	100	PASS	AC=2829;AF=0.564896;AN=5008;NS=2504;DP=18101;EAS_AF=0.6171;AMR_AF=0.3415;AFR_AF=0.6808;EUR_AF=0.3628;SAS_AF=0.7209;AA=C|||;VT=SNP
8	60856510	rs117237573	A	G	100	PASS	AC=21;AF=0.00419329;AN=5008;NS=2504;DP=17954;EAS_AF=0.0198;AMR_AF=0;AFR_AF=0;EUR_AF=0;SAS_AF=0.001;AA=A|||;VT=SNP
8	60856633	rs113806435	G	A	100	PASS	AC=283;AF=0.0565096;AN=5008;NS=2504;DP=17139;EAS_AF=0.1141;AMR_AF=0.0101;AFR_AF=0.0968;EUR_AF=0.004;SAS_AF=0.0297;AA=G|||;VT=SNP
8	60857553	rs1955227	T	C	100	PASS	AC=2829;AF=0.564896;AN=5008;NS=2504;DP=13200;EAS_AF=0.6171;AMR_AF=0.3415;AFR_AF=0.6808;EUR_AF=0.3628;SAS_AF=0.7209;AA=T|||;VT=SNP
8	60857620	rs16925476	G	A	100	PASS	AC=230;AF=0.0459265;AN=5008;NS=2504;DP=14269;EAS_AF=0.1161;AMR_AF=0.0086;AFR_AF=0.0575;EUR_AF=0.002;SAS_AF=0.0297;AA=G|||;VT=SNP
8	60857845	rs28673143	C	T	100	PASS	AC=377;AF=0.0752796;AN=5008;NS=2504;DP=16174;EAS_AF=0.0446;AMR_AF=0.0432;AFR_AF=0.1271;EUR_AF=0.1004;SAS_AF=0.0337;AA=C|||;VT=SNP
8	60858650	rs12676407	C	T	100	PASS	AC=2829;AF=0.564896;AN=5008;NS=2504;DP=19955;EAS_AF=0.6171;AMR_AF=0.3415;AFR_AF=0.6808;EUR_AF=0.3628;SAS_AF=0.7209;AA=T|||;VT=SNP
8	60858788	rs75933716	A	C	100	PASS	AC=21;AF=0.00419329;AN=5008;NS=2504;DP=17375;EAS_AF=0.0208;AMR_AF=0;AFR_AF=0;EUR_AF=0;SAS_AF=0;AA=A|||;VT=SNP
8	60859030	rs4256581	T	C	100	PASS	AC=3206;AF=0.640176;AN=5008;NS=2504;DP=10966;EAS_AF=0.6617;AMR_AF=0.3847;AFR_AF=0.8079;EUR_AF=0.4632;SAS_AF=0.7546;AA=C|||;VT=SNP
8	60859200	rs12678649	T	G	100	PASS	AC=2829;AF=0.564896;AN=5008;NS=2504;DP=14395;EAS_AF=0.6171;AMR_AF=0.3415;AFR_AF=0.6808;EUR_AF=0.3628;SAS_AF=0.7209;AA=G|||;VT=SNP
8	60859424	rs10504303	T	A	100	PASS	AC=2829;AF=0.564896;AN=5008;NS=2504;DP=16809;EAS_AF=0.6171;AMR_AF=0.3415;AFR_AF=0.6808;EUR_AF=0.3628;SAS_AF=0.7209;AA=A|||;VT=SNP
8	60859602	rs79206788	G	A	100	PASS	AC=283;AF=0.0565096;AN=5008;NS=2504;DP=19540;EAS_AF=0.1141;AMR_AF=0.0101;AFR_AF=0.0968;EUR_AF=0.004;SAS_AF=0.0297;AA=G|||;VT=SNP
8	60860044	rs77424623	G	C	100	PASS	AC=258;AF=0.0515176;AN=5008;NS=2504;DP=20572;EAS_AF=0.0407;AMR_AF=0.2637;AFR_AF=0.0045;EUR_AF=0.0199;SAS_AF=0.0082;AA=G|||;VT=SNP
8	60860630	rs62511081	A	T	100	PASS	AC=377;AF=0.0752796;AN=5008;NS=2504;DP=18623;EAS_AF=0.0446;AMR_AF=0.0432;AFR_AF=0.1263;EUR_AF=0.1004;SAS_AF=0.0348;AA=A|||;VT=SNP
8	60861345	rs72661438	C	G	100	PASS	AC=195;AF=0.0389377;AN=5008;NS=2504;DP=18075;EAS_AF=0.0446;AMR_AF=0.0245;AFR_AF=0.0287;EUR_AF=0.0706;SAS_AF=0.0245;AA=C|||;VT=SNP
8	60862413	rs530844	T	C	100	PASS	AC=3209;AF=0.640775;AN=5008;NS=2504;DP=13926;EAS_AF=0.6617;AMR_AF=0.3862;AFR_AF=0.8094;EUR_AF=0.4632;SAS_AF=0.7546;AA=C|||;VT=SNP
8	60863352	rs144308252	A	G	100	PASS	AC=26;AF=0.00519169;AN=5008;NS=2504;DP=13875;EAS_AF=0.0228;AMR_AF=0;AFR_AF=0.0008;EUR_AF=0;SAS_AF=0.002;AA=A|||;VT=SNP
8	60863618	rs16925480	T	A	100	PASS	AC=229;AF=0.0457268;AN=5008;NS=2504;DP=16391;EAS_AF=0.1151;AMR_AF=0.0086;AFR_AF=0.0575;EUR_AF=0.002;SAS_AF=0.0297;AA=T|||;VT=SNP
8	60863687	rs77664333	A	G	100	PASS	AC=408;AF=0.0814696;AN=5008;NS=2504;DP=17846;EAS_AF=0.2758;AMR_AF=0.0447;AFR_AF=0.003;EUR_AF=0.001;SAS_AF=0.0961;AA=A|||;VT=SNP
8	60863873	rs653657	A	T	100	PASS	AC=2922;AF=0.583466;AN=5008;NS=2504;DP=19641;EAS_AF=0.5476;AMR_AF=0.3746;AFR_AF=0.7095;EUR_AF=0.4592;SAS_AF=0.726;AA=A|||;VT=SNP
8	60863926	rs75028393	C	T	100	PASS	AC=229;AF=0.0457268;AN=5008;NS=2504;DP=19846;EAS_AF=0.1141;AMR_AF=0.0086;AFR_AF=0.0582;EUR_AF=0.002;SAS_AF=0.0297;AA=C|||;VT=SNP
8	60864318	rs665987	T	G	100	PASS	AC=2923;AF=0.583666;AN=5008;NS=2504;DP=19387;EAS_AF=0.5476;AMR_AF=0.3761;AFR_AF=0.7095;EUR_AF=0.4592;SAS_AF=0.726;AA=T|||;VT=SNP
8	60865421	rs142938782	C	T	100	PASS	AC=194;AF=0.038738;AN=5008;NS=2504;DP=20809;EAS_AF=0.0446;AMR_AF=0.0245;AFR_AF=0.0287;EUR_AF=0.0706;SAS_AF=0.0235;AA=C|||;VT=SNP
8	60865806	rs375247671	T	C	100	PASS	AC=219;AF=0.04373;AN=5008;NS=2504;DP=13414;EAS_AF=0.1062;AMR_AF=0.0086;AFR_AF=0.0575;EUR_AF=0.002;SAS_AF=0.0286;AA=t|||;VT=SNP
8	60866619	rs700734	G	A	100	PASS	AC=2546;AF=0.508387;AN=5008;NS=2504;DP=8794;EAS_AF=0.503;AMR_AF=0.3314;AFR_AF=0.5832;EUR_AF=0.3588;SAS_AF=0.6922;AA=G|||;VT=SNP
8	60867372	rs75669370	C	T	100	PASS	AC=229;AF=0.0457268;AN=5008;NS=2504;DP=20491;EAS_AF=0.1141;AMR_AF=0.0086;AFR_AF=0.0582;EUR_AF=0.002;SAS_AF=0.0297;AA=C|||;VT=SNP
8	60867554	rs78630663	T	C	100	PASS	AC=229;AF=0.0457268;AN=5008;NS=2504;DP=21774;EAS_AF=0.1141;AMR_AF=0.0086;AFR_AF=0.0582;EUR_AF=0.002;SAS_AF=0.0297;AA=T|||;VT=SNP
8	60867862	rs189993127	A	G	100	PASS	AC=229;AF=0.0457268;AN=5008;NS=2504;DP=17068;EAS_AF=0.1141;AMR_AF=0.0086;AFR_AF=0.0582;EUR_AF=0.002;SAS_AF=0.0297;AA=A|||;VT=SNP
8	60868366	rs146006017	C	G	100	PASS	AC=148;AF=0.0295527;AN=5008;NS=2504;DP=12047;EAS_AF=0.1141;AMR_AF=0.0014;AFR_AF=0.0008;EUR_AF=0.002;SAS_AF=0.0297;AA=C|||;VT=SNP
8	60868400	rs62511084	C	A	100	PASS	AC=402;AF=0.0802716;AN=5008;NS=2504;DP=11306;EAS_AF=0.0446;AMR_AF=0.0447;AFR_AF=0.146;EUR_AF=0.0994;SAS_AF=0.0337;AA=C|||;VT=SNP
8	60869072	rs782021	T	C	100	PASS	AC=3244;AF=0.647764;AN=5008;NS=2504;DP=15757;EAS_AF=0.6627;AMR_AF=0.389;AFR_AF=0.8328;EUR_AF=0.4632;SAS_AF=0.7556;AA=C|||;VT=SNP
8	60869472	rs74911397	G	T	100	PASS	AC=183;AF=0.0365415;AN=5008;NS=2504;DP=19423;EAS_AF=0.0823;AMR_AF=0.0086;AFR_AF=0.056;EUR_AF=0.002;SAS_AF=0.0184;AA=G|||;VT=SNP
8	60870066	rs16925485	G	A	100	PASS	AC=234;AF=0.0467252;AN=5008;NS=2504;DP=19668;EAS_AF=0.119;AMR_AF=0.0086;AFR_AF=0.0582;EUR_AF=0.002;SAS_AF=0.0297;AA=G|||;VT=SNP
8	60870097	rs117467984	G	A	100	PASS	AC=83;AF=0.0165735;AN=5008;NS=2504;DP=20453;EAS_AF=0.0417;AMR_AF=0;AFR_AF=0.0008;EUR_AF=0.0219;SAS_AF=0.0184;AA=G|||;VT=SNP
8	60870371	rs7843474	C	A	100	PASS	AC=219;AF=0.04373;AN=5008;NS=2504;DP=19122;EAS_AF=0.0417;AMR_AF=0.0288;AFR_AF=0.0477;EUR_AF=0.0706;SAS_AF=0.0235;AA=C|||;VT=SNP
8	60870519	rs782022	G	A	100	PASS	AC=3257;AF=0.650359;AN=5008;NS=2504;DP=16098;EAS_AF=0.6627;AMR_AF=0.3862;AFR_AF=0.8434;EUR_AF=0.4652;SAS_AF=0.7546;AA=A|||;VT=SNP
8	60871535	rs78352841	G	A	100	PASS	AC=234;AF=0.0467252;AN=5008;NS=2504;DP=14799;EAS_AF=0.119;AMR_AF=0.0086;AFR_AF=0.0582;EUR_AF=0.002;SAS_AF=0.0297;AA=G|||;VT=SNP
8	60871604	rs4738789	T	C	100	PASS	AC=465;AF=0.0928514;AN=5008;NS=2504;DP=15268;EAS_AF=0.2718;AMR_AF=0.0591;AFR_AF=0.0363;EUR_AF=0.0109;SAS_AF=0.093;AA=T|||;VT=SNP
8	60871856	rs78551299	G	C	100	PASS	AC=234;AF=0.0467252;AN=5008;NS=2504;DP=15975;EAS_AF=0.119;AMR_AF=0.0086;AFR_AF=0.0582;EUR_AF=0.002;SAS_AF=0.0297;AA=G|||;VT=SNP
8	60872218	rs16925486	C	G	100	PASS	AC=234;AF=0.0467252;AN=5008;NS=2504;DP=19089;EAS_AF=0.119;AMR_AF=0.0086;AFR_AF=0.0582;EUR_AF=0.002;SAS_AF=0.0297;AA=C|||;VT=SNP
8	60872282	rs527166	G	A	100	PASS	AC=1475;AF=0.294529;AN=5008;NS=2504;DP=19177;EAS_AF=0.2302;AMR_AF=0.2334;AFR_AF=0.115;EUR_AF=0.3439;SAS_AF=0.5961;AA=G|||;VT=SNP
8	60872376	rs526249	T	C	100	PASS	AC=3243;AF=0.647564;AN=5008;NS=2504;DP=18611;EAS_AF=0.6627;AMR_AF=0.3862;AFR_AF=0.8351;EUR_AF=0.4632;SAS_AF=0.7536;AA=C|||;VT=SNP
8	60872680	rs72661442	C	T	100	PASS	AC=190;AF=0.0379393;AN=5008;NS=2504;DP=17442;EAS_AF=0.0417;AMR_AF=0.0259;AFR_AF=0.0272;EUR_AF=0.0706;SAS_AF=0.0235;AA=T|||;VT=SNP
8	60872769	rs16925487	A	G	100	PASS	AC=434;AF=0.0866613;AN=5008;NS=2504;DP=17732;EAS_AF=0.2718;AMR_AF=0.0548;AFR_AF=0.0144;EUR_AF=0.0099;SAS_AF=0.0951;AA=A|||;VT=SNP
8	60872828	rs627542	C	A	100	PASS	AC=2133;AF=0.425919;AN=5008;NS=2504;DP=18539;EAS_AF=0.2302;AMR_AF=0.2738;AFR_AF=0.587;EUR_AF=0.3509;SAS_AF=0.5951;AA=C|||;VT=SNP
8	60872932	rs10957116	A	T	100	PASS	AC=234;AF=0.0467252;AN=5008;NS=2504;DP=18654;EAS_AF=0.119;AMR_AF=0.0086;AFR_AF=0.0582;EUR_AF=0.002;SAS_AF=0.0297;AA=A|||;VT=SNP
8	60873489	rs77144145	T	C	100	PASS	AC=429;AF=0.0856629;AN=5008;NS=2504;DP=15907;EAS_AF=0.2659;AMR_AF=0.0562;AFR_AF=0.0144;EUR_AF=0.0099;SAS_AF=0.0951;AA=T|||;VT=SNP
8	60874556	rs574368	G	A	100	PASS	AC=2963;AF=0.591653;AN=5008;NS=2504;DP=19044;EAS_AF=0.5437;AMR_AF=0.3761;AFR_AF=0.7436;EUR_AF=0.4602;SAS_AF=0.7239;AA=G|||;VT=SNP
8	60874562	rs10957117	G	A	100	PASS	AC=234;AF=0.0467252;AN=5008;NS=2504;DP=19074;EAS_AF=0.119;AMR_AF=0.0086;AFR_AF=0.0582;EUR_AF=0.002;SAS_AF=0.0297;AA=G|||;VT=SNP
8	60875107	rs668563	T	C	100	PASS	AC=2963;AF=0.591653;AN=5008;NS=2504;DP=13853;EAS_AF=0.5437;AMR_AF=0.3761;AFR_AF=0.7436;EUR_AF=0.4602;SAS_AF=0.7239;AA=T|||;VT=SNP
8	60875600	rs522182	T	C	100	PASS	AC=3213;AF=0.641573;AN=5008;NS=2504;DP=15661;EAS_AF=0.6627;AMR_AF=0.3847;AFR_AF=0.8116;EUR_AF=0.4652;SAS_AF=0.7536;AA=C|||;VT=SNP
8	60875607	rs72661445	T	A	100	PASS	AC=190;AF=0.0379393;AN=5008;NS=2504;DP=15761;EAS_AF=0.0417;AMR_AF=0.0259;AFR_AF=0.0272;EUR_AF=0.0706;SAS_AF=0.0235;AA=T|||;VT=SNP
8	60875824	rs671655	A	C	100	PASS	AC=2999;AF=0.598842;AN=5008;NS=2504;DP=14526;EAS_AF=0.5437;AMR_AF=0.3775;AFR_AF=0.7693;EUR_AF=0.4612;SAS_AF=0.7239;AA=A|||;VT=SNP
8	60876977	rs589933	T	A	100	PASS	AC=2656;AF=0.530351;AN=5008;NS=2504;DP=9975;EAS_AF=0.5169;AMR_AF=0.3545;AFR_AF=0.5953;EUR_AF=0.4344;SAS_AF=0.68;AA=A|||;VT=SNP
8	60877100	rs76877930	A	G	100	PASS	AC=234;AF=0.0467252;AN=5008;NS=2504;DP=11520;EAS_AF=0.119;AMR_AF=0.0086;AFR_AF=0.0582;EUR_AF=0.002;SAS_AF=0.0297;AA=A|||;VT=SNP
8	60877452	rs2688659	A	C	100	PASS	AC=3213;AF=0.641573;AN=5008;NS=2504;DP=14610;EAS_AF=0.6627;AMR_AF=0.3847;AFR_AF=0.8116;EUR_AF=0.4652;SAS_AF=0.7536;AA=C|||;VT=SNP
8	60877929	rs594035	T	C	100	PASS	AC=2964;AF=0.591853;AN=5008;NS=2504;DP=18130;EAS_AF=0.5437;AMR_AF=0.3761;AFR_AF=0.7436;EUR_AF=0.4612;SAS_AF=0.7239;AA=C|||;VT=SNP
8	60877940	rs10957118	G	T	100	PASS	AC=190;AF=0.0379393;AN=5008;NS=2504;DP=18058;EAS_AF=0.0417;AMR_AF=0.0259;AFR_AF=0.0272;EUR_AF=0.0706;SAS_AF=0.0235;AA=G|||;VT=SNP
8	60878257	rs606131	G	A	100	PASS	AC=3213;AF=0.641573;AN=5008;NS=2504;DP=19088;EAS_AF=0.6627;AMR_AF=0.3847;AFR_AF=0.8116;EUR_AF=0.4652;SAS_AF=0.7536;AA=A|||;VT=SNP
8	60878421	rs16925491	G	C	100	PASS	AC=169;AF=0.033746;AN=5008;NS=2504;DP=17310;EAS_AF=0.1577;AMR_AF=0;AFR_AF=0;EUR_AF=0.003;SAS_AF=0.0072;AA=G|||;VT=SNP
8	60879822	rs475714	C	T	100	PASS	AC=2965;AF=0.592053;AN=5008;NS=2504;DP=17445;EAS_AF=0.5446;AMR_AF=0.3761;AFR_AF=0.7436;EUR_AF=0.4612;SAS_AF=0.7239;AA=C|||;VT=SNP
8	60880161	rs472799	G	A	100	PASS	AC=3213;AF=0.641573;AN=5008;NS=2504;DP=16635;EAS_AF=0.6627;AMR_AF=0.3847;AFR_AF=0.8116;EUR_AF=0.4652;SAS_AF=0.7536;AA=A|||;VT=SNP
8	60880646	rs2037561	C	G	100	PASS	AC=3213;AF=0.641573;AN=5008;NS=2504;DP=19036;EAS_AF=0.6627;AMR_AF=0.3847;AFR_AF=0.8116;EUR_AF=0.4652;SAS_AF=0.7536;AA=G|||;VT=SNP
8	60880658	rs601224	A	C	100	PASS	AC=2592;AF=0.517572;AN=5008;NS=2504;DP=18952;EAS_AF=0.503;AMR_AF=0.3329;AFR_AF=0.6165;EUR_AF=0.3618;SAS_AF=0.6902;AA=A|||;VT=SNP
8	60881849	rs674292	T	C	100	PASS	AC=2553;AF=0.509784;AN=5008;NS=2504;DP=19741;EAS_AF=0.499;AMR_AF=0.3285;AFR_AF=0.5938;EUR_AF=0.3608;SAS_AF=0.6892;AA=T|||;VT=SNP
8	60882873	rs111899652	G	A	100	PASS	AC=233;AF=0.0465256;AN=5008;NS=2504;DP=24326;EAS_AF=0.1181;AMR_AF=0.0086;AFR_AF=0.0582;EUR_AF=0.002;SAS_AF=0.0297;AA=-|||;VT=SNP
8	60882999	rs493713	C	T	100	PASS	AC=2964;AF=0.591853;AN=5008;NS=2504;DP=13476;EAS_AF=0.5446;AMR_AF=0.3761;AFR_AF=0.7436;EUR_AF=0.4612;SAS_AF=0.7229;AA=-|||;VT=SNP
8	60883570	rs488934	T	C	100	PASS	AC=2964;AF=0.591853;AN=5008;NS=2504;DP=19652;EAS_AF=0.5446;AMR_AF=0.3761;AFR_AF=0.7436;EUR_AF=0.4612;SAS_AF=0.7229;AA=T|||;VT=SNP
8	60884353	rs598457	C	T	100	PASS	AC=2939;AF=0.586861;AN=5008;NS=2504;DP=16752;EAS_AF=0.5446;AMR_AF=0.366;AFR_AF=0.7436;EUR_AF=0.4433;SAS_AF=0.7229;AA=C|||;VT=SNP
8	60884884	rs12677172	C	A	100	PASS	AC=426;AF=0.0850639;AN=5008;NS=2504;DP=19846;EAS_AF=0.2679;AMR_AF=0.0548;AFR_AF=0.0136;EUR_AF=0.0099;SAS_AF=0.092;AA=C|||;VT=SNP
8	60885501	rs144456747	A	G	100	PASS	AC=14;AF=0.00279553;AN=5008;NS=2504;DP=19392;EAS_AF=0.0139;AMR_AF=0;AFR_AF=0;EUR_AF=0;SAS_AF=0;AA=A|||;VT=SNP
8	60885993	rs80208722	A	G	100	PASS	AC=18;AF=0.00359425;AN=5008;NS=2504;DP=17718;EAS_AF=0.0159;AMR_AF=0;AFR_AF=0;EUR_AF=0;SAS_AF=0.002;AA=A|||;VT=SNP
8	60886220	rs627156	G	A	100	PASS	AC=3230;AF=0.644968;AN=5008;NS=2504;DP=19302;EAS_AF=0.6627;AMR_AF=0.3761;AFR_AF=0.8434;EUR_AF=0.4473;SAS_AF=0.7526;AA=A|||;VT=SNP
8	60886532	rs639026	A	G	100	PASS	AC=3187;AF=0.636382;AN=5008;NS=2504;DP=17276;EAS_AF=0.6627;AMR_AF=0.3746;AFR_AF=0.8116;EUR_AF=0.4473;SAS_AF=0.7526;AA=G|||;VT=SNP
8	60886754	rs485523	T	A	100	PASS	AC=3187;AF=0.636382;AN=5008;NS=2504;DP=17869;EAS_AF=0.6627;AMR_AF=0.3746;AFR_AF=0.8116;EUR_AF=0.4473;SAS_AF=0.7526;AA=A|||;VT=SNP
8	60887218	rs480945	C	T	100	PASS	AC=2379;AF=0.47504;AN=5008;NS=2504;DP=18711;EAS_AF=0.499;AMR_AF=0.3112;AFR_AF=0.4849;EUR_AF=0.3429;SAS_AF=0.6892;AA=C|||;VT=SNP
8	60887513	rs72661453	A	G	100	PASS	AC=190;AF=0.0379393;AN=5008;NS=2504;DP=20674;EAS_AF=0.0417;AMR_AF=0.0259;AFR_AF=0.0272;EUR_AF=0.0706;SAS_AF=0.0235;AA=A|||;VT=SNP
8	60887907	rs72661454	T	A	100	PASS	AC=190;AF=0.0379393;AN=5008;NS=2504;DP=17700;EAS_AF=0.0417;AMR_AF=0.0259;AFR_AF=0.0272;EUR_AF=0.0706;SAS_AF=0.0235;AA=T|||;VT=SNP
8	60888360	rs79979645	G	A	100	PASS	AC=233;AF=0.0465256;AN=5008;NS=2504;DP=18446;EAS_AF=0.1181;AMR_AF=0.0086;AFR_AF=0.0582;EUR_AF=0.002;SAS_AF=0.0297;AA=G|||;VT=SNP
8	60888414	rs673973	T	C	100	PASS	AC=3187;AF=0.636382;AN=5008;NS=2504;DP=17824;EAS_AF=0.6627;AMR_AF=0.3746;AFR_AF=0.8116;EUR_AF=0.4473;SAS_AF=0.7526;AA=C|||;VT=SNP
8	60888584	rs685303	A	T	100	PASS	AC=4692;AF=0.936901;AN=5008;NS=2504;DP=15524;EAS_AF=0.881;AMR_AF=0.9726;AFR_AF=0.9047;EUR_AF=0.9801;SAS_AF=0.9683;AA=-|||;VT=SNP
8	60889027	rs72661456	C	T	100	PASS	AC=188;AF=0.0375399;AN=5008;NS=2504;DP=20279;EAS_AF=0.0417;AMR_AF=0.0245;AFR_AF=0.0272;EUR_AF=0.0696;SAS_AF=0.0235;AA=T|||;VT=SNP
8	60889031	rs79776467	C	G	100	PASS	AC=188;AF=0.0375399;AN=5008;NS=2504;DP=20377;EAS_AF=0.0417;AMR_AF=0.0245;AFR_AF=0.0272;EUR_AF=0.0696;SAS_AF=0.0235;AA=C|||;VT=SNP
8	60889251	rs688365	A	C	100	PASS	AC=3230;AF=0.644968;AN=5008;NS=2504;DP=19226;EAS_AF=0.6627;AMR_AF=0.3761;AFR_AF=0.8434;EUR_AF=0.4473;SAS_AF=0.7526;AA=C|||;VT=SNP
8	60889501	rs76687996	C	T	100	PASS	AC=427;AF=0.0852636;AN=5008;NS=2504;DP=18637;EAS_AF=0.2688;AMR_AF=0.0548;AFR_AF=0.0136;EUR_AF=0.0099;SAS_AF=0.092;AA=C|||;VT=SNP
8	60889726	rs75953634	C	T	100	PASS	AC=234;AF=0.0467252;AN=5008;NS=2504;DP=20171;EAS_AF=0.1181;AMR_AF=0.0086;AFR_AF=0.059;EUR_AF=0.002;SAS_AF=0.0297;AA=c|||;VT=SNP
8	60889827	rs72661457	C	T	100	PASS	AC=209;AF=0.0417332;AN=5008;NS=2504;DP=20188;EAS_AF=0.0575;AMR_AF=0.0259;AFR_AF=0.0272;EUR_AF=0.0706;SAS_AF=0.0266;AA=c|||;VT=SNP
8	60889903	rs579905	G	C	100	PASS	AC=2950;AF=0.589058;AN=5008;NS=2504;DP=19273;EAS_AF=0.6171;AMR_AF=0.3444;AFR_AF=0.7564;EUR_AF=0.3728;SAS_AF=0.7301;AA=G|||;VT=SNP
8	60890003	rs594002	A	G	100	PASS	AC=2996;AF=0.598243;AN=5008;NS=2504;DP=20558;EAS_AF=0.621;AMR_AF=0.3473;AFR_AF=0.7829;EUR_AF=0.3787;SAS_AF=0.729;AA=A|||;VT=SNP
8	60890014	rs594017	T	C	100	PASS	AC=3231;AF=0.645168;AN=5008;NS=2504;DP=20761;EAS_AF=0.6627;AMR_AF=0.3761;AFR_AF=0.8427;EUR_AF=0.4493;SAS_AF=0.7526;AA=t|||;VT=SNP
8	60890090	rs578807	A	T	100	PASS	AC=2530;AF=0.505192;AN=5008;NS=2504;DP=19865;EAS_AF=0.499;AMR_AF=0.3184;AFR_AF=0.5946;EUR_AF=0.3439;SAS_AF=0.6892;AA=A|||;VT=SNP
8	60890127	rs72661461	T	C	100	PASS	AC=190;AF=0.0379393;AN=5008;NS=2504;DP=20027;EAS_AF=0.0417;AMR_AF=0.0259;AFR_AF=0.0272;EUR_AF=0.0706;SAS_AF=0.0235;AA=T|||;VT=SNP
8	60890374	rs7820660	G	A	100	PASS	AC=234;AF=0.0467252;AN=5008;NS=2504;DP=14148;EAS_AF=0.119;AMR_AF=0.0086;AFR_AF=0.0582;EUR_AF=0.002;SAS_AF=0.0297;AA=G|||;VT=SNP
8	60890414	rs595812	A	G	100	PASS	AC=3187;AF=0.636382;AN=5008;NS=2504;DP=13307;EAS_AF=0.6627;AMR_AF=0.3746;AFR_AF=0.8124;EUR_AF=0.4473;SAS_AF=0.7515;AA=G|||;VT=SNP
8	60890444	rs139873390	T	G	100	PASS	AC=11;AF=0.00219649;AN=5008;NS=2504;DP=12656;EAS_AF=0.0109;AMR_AF=0;AFR_AF=0;EUR_AF=0;SAS_AF=0;AA=T|||;VT=SNP
8	60890493	rs72661464	G	A	100	PASS	AC=190;AF=0.0379393;AN=5008;NS=2504;DP=13565;EAS_AF=0.0417;AMR_AF=0.0259;AFR_AF=0.0272;EUR_AF=0.0706;SAS_AF=0.0235;AA=G|||;VT=SNP
8	60891086	rs609253	G	T	100	PASS	AC=2763;AF=0.551717;AN=5008;NS=2504;DP=16096;EAS_AF=0.6171;AMR_AF=0.3271;AFR_AF=0.6528;EUR_AF=0.3459;SAS_AF=0.7188;AA=G|||;VT=SNP
8	60891447	rs76212859	A	G	100	PASS	AC=168;AF=0.0335463;AN=5008;NS=2504;DP=18006;EAS_AF=0.1567;AMR_AF=0;AFR_AF=0;EUR_AF=0.003;SAS_AF=0.0072;AA=A|||;VT=SNP
8	60891885	rs12545548	C	T	100	PASS	AC=184;AF=0.0367412;AN=5008;NS=2504;DP=16121;EAS_AF=0.1151;AMR_AF=0.0432;AFR_AF=0.0015;EUR_AF=0;SAS_AF=0.0368;AA=C|||;VT=SNP
8	60891886	rs72661466	G	A	100	PASS	AC=190;AF=0.0379393;AN=5008;NS=2504;DP=16101;EAS_AF=0.0417;AMR_AF=0.0259;AFR_AF=0.0272;EUR_AF=0.0706;SAS_AF=0.0235;AA=G|||;VT=SNP
8	60892093	rs72661468	G	A	100	PASS	AC=190;AF=0.0379393;AN=5008;NS=2504;DP=15479;EAS_AF=0.0417;AMR_AF=0.0259;AFR_AF=0.0272;EUR_AF=0.0706;SAS_AF=0.0235;AA=G|||;VT=SNP
8	60892674	rs491891	T	G	100	PASS	AC=3187;AF=0.636382;AN=5008;NS=2504;DP=17612;EAS_AF=0.6627;AMR_AF=0.3746;AFR_AF=0.8116;EUR_AF=0.4473;SAS_AF=0.7526;AA=a|||;VT=SNP
8	60892765	rs77279458	G	T	100	PASS	AC=423;AF=0.0844649;AN=5008;NS=2504;DP=16134;EAS_AF=0.2659;AMR_AF=0.0548;AFR_AF=0.0136;EUR_AF=0.0099;SAS_AF=0.091;AA=G|||;VT=SNP
8	60893471	rs484432	C	G	100	PASS	AC=3186;AF=0.636182;AN=5008;NS=2504;DP=19236;EAS_AF=0.6627;AMR_AF=0.3746;AFR_AF=0.8116;EUR_AF=0.4473;SAS_AF=0.7515;AA=C|||;VT=SNP
8	60893505	rs72661470	G	A	100	PASS	AC=197;AF=0.0393371;AN=5008;NS=2504;DP=19462;EAS_AF=0.0417;AMR_AF=0.0259;AFR_AF=0.028;EUR_AF=0.0736;SAS_AF=0.0266;AA=G|||;VT=SNP
8	60893907	rs72661472	C	G	100	PASS	AC=190;AF=0.0379393;AN=5008;NS=2504;DP=21042;EAS_AF=0.0417;AMR_AF=0.0259;AFR_AF=0.0272;EUR_AF=0.0706;SAS_AF=0.0235;AA=C|||;VT=SNP
8	60895229	rs536325	T	C	100	PASS	AC=4317;AF=0.862021;AN=5008;NS=2504;DP=20847;EAS_AF=0.7728;AMR_AF=0.6873;AFR_AF=0.9871;EUR_AF=0.8588;SAS_AF=0.9121;AA=C|||;VT=SNP
8	60895620	rs4538858	G	T	100	PASS	AC=192;AF=0.0383387;AN=5008;NS=2504;DP=20202;EAS_AF=0.0427;AMR_AF=0.0259;AFR_AF=0.028;EUR_AF=0.0706;SAS_AF=0.0235;AA=G|||;VT=SNP
8	60895765	rs192152482	C	T	100	PASS	AC=29;AF=0.00579073;AN=5008;NS=2504;DP=15626;EAS_AF=0.0278;AMR_AF=0;AFR_AF=0;EUR_AF=0;SAS_AF=0.001;AA=C|||;VT=SNP
8	60895833	rs4631455	G	A	100	PASS	AC=190;AF=0.0379393;AN=5008;NS=2504;DP=12514;EAS_AF=0.0417;AMR_AF=0.0259;AFR_AF=0.0272;EUR_AF=0.0706;SAS_AF=0.0235;AA=g|||;VT=SNP
8	60896008	rs7814883	G	C	100	PASS	AC=234;AF=0.0467252;AN=5008;NS=2504;DP=12423;EAS_AF=0.119;AMR_AF=0.0086;AFR_AF=0.0582;EUR_AF=0.002;SAS_AF=0.0297;AA=G|||;VT=SNP
8	60896615	rs117524125	C	T	100	PASS	AC=60;AF=0.0119808;AN=5008;NS=2504;DP=16743;EAS_AF=0.0595;AMR_AF=0;AFR_AF=0;EUR_AF=0;SAS_AF=0;AA=C|||;VT=SNP
8	60897418	rs72661476	G	A	100	PASS	AC=192;AF=0.0383387;AN=5008;NS=2504;DP=17605;EAS_AF=0.0417;AMR_AF=0.0259;AFR_AF=0.0287;EUR_AF=0.0706;SAS_AF=0.0235;AA=G|||;VT=SNP
8	60897600	rs61139663	A	G	100	PASS	AC=60;AF=0.0119808;AN=5008;NS=2504;DP=16717;EAS_AF=0.0595;AMR_AF=0;AFR_AF=0;EUR_AF=0;SAS_AF=0;AA=A|||;VT=SNP
8	60897721	rs619715	C	G	100	PASS	AC=3230;AF=0.644968;AN=5008;NS=2504;DP=17094;EAS_AF=0.6627;AMR_AF=0.3761;AFR_AF=0.8434;EUR_AF=0.4473;SAS_AF=0.7526;AA=G|||;VT=SNP
8	60897782	rs72661477	G	A	100	PASS	AC=189;AF=0.0377396;AN=5008;NS=2504;DP=16002;EAS_AF=0.0407;AMR_AF=0.0259;AFR_AF=0.0272;EUR_AF=0.0706;SAS_AF=0.0235;AA=G|||;VT=SNP
8	60898027	rs557689	T	C	100	PASS	AC=2530;AF=0.505192;AN=5008;NS=2504;DP=16100;EAS_AF=0.499;AMR_AF=0.3184;AFR_AF=0.5946;EUR_AF=0.3439;SAS_AF=0.6892;AA=T|||;VT=SNP
8	60898148	rs556721	T	C	100	PASS	AC=2529;AF=0.504992;AN=5008;NS=2504;DP=16507;EAS_AF=0.498;AMR_AF=0.3184;AFR_AF=0.5946;EUR_AF=0.3439;SAS_AF=0.6892;AA=T|||;VT=SNP
8	60898244	rs622357	A	G	100	PASS	AC=2529;AF=0.504992;AN=5008;NS=2504;DP=16185;EAS_AF=0.498;AMR_AF=0.3184;AFR_AF=0.5946;EUR_AF=0.3439;SAS_AF=0.6892;AA=A|||;VT=SNP
8	60898744	rs634625	A	G	100	PASS	AC=2948;AF=0.588658;AN=5008;NS=2504;DP=20105;EAS_AF=0.6171;AMR_AF=0.3444;AFR_AF=0.7549;EUR_AF=0.3738;SAS_AF=0.729;AA=A|||;VT=SNP
8	60898762	rs117302884	C	T	100	PASS	AC=25;AF=0.00499201;AN=5008;NS=2504;DP=20228;EAS_AF=0.0218;AMR_AF=0;AFR_AF=0.0008;EUR_AF=0;SAS_AF=0.002;AA=C|||;VT=SNP
8	60899628	rs648960	C	A	100	PASS	AC=2540;AF=0.507188;AN=5008;NS=2504;DP=16750;EAS_AF=0.498;AMR_AF=0.3184;AFR_AF=0.6021;EUR_AF=0.3459;SAS_AF=0.6881;AA=C|||;VT=SNP
8	60900381	rs72661478	G	T	100	PASS	AC=191;AF=0.038139;AN=5008;NS=2504;DP=16412;EAS_AF=0.0427;AMR_AF=0.0259;AFR_AF=0.0272;EUR_AF=0.0706;SAS_AF=0.0235;AA=G|||;VT=SNP
8	60900404	rs74629303	C	G	100	PASS	AC=234;AF=0.0467252;AN=5008;NS=2504;DP=16765;EAS_AF=0.119;AMR_AF=0.0086;AFR_AF=0.0582;EUR_AF=0.002;SAS_AF=0.0297;AA=c|||;VT=SNP
8	60900435	rs72661479	T	C	100	PASS	AC=190;AF=0.0379393;AN=5008;NS=2504;DP=16873;EAS_AF=0.0417;AMR_AF=0.0259;AFR_AF=0.0272;EUR_AF=0.0706;SAS_AF=0.0235;AA=C|||;VT=SNP
8	60901039	rs72661480	A	T	100	PASS	AC=190;AF=0.0379393;AN=5008;NS=2504;DP=15213;EAS_AF=0.0417;AMR_AF=0.0259;AFR_AF=0.0272;EUR_AF=0.0706;SAS_AF=0.0235;AA=A|||;VT=SNP
8	60901688	rs2127835	G	T	100	PASS	AC=190;AF=0.0379393;AN=5008;NS=2504;DP=16785;EAS_AF=0.0417;AMR_AF=0.0259;AFR_AF=0.0272;EUR_AF=0.0706;SAS_AF=0.0235;AA=G|||;VT=SNP
8	60901808	rs2127834	G	C	100	PASS	AC=190;AF=0.0379393;AN=5008;NS=2504;DP=17360;EAS_AF=0.0417;AMR_AF=0.0259;AFR_AF=0.0272;EUR_AF=0.0706;SAS_AF=0.0235;AA=G|||;VT=SNP
8	60901864	rs679536	A	G	100	PASS	AC=2528;AF=0.504792;AN=5008;NS=2504;DP=17280;EAS_AF=0.498;AMR_AF=0.3184;AFR_AF=0.5946;EUR_AF=0.3429;SAS_AF=0.6892;AA=A|||;VT=SNP
8	60902345	rs187870096	T	C	100	PASS	AC=30;AF=0.00599042;AN=5008;NS=2504;DP=18447;EAS_AF=0.0288;AMR_AF=0;AFR_AF=0;EUR_AF=0;SAS_AF=0.001;AA=T|||;VT=SNP
8	60902472	rs80266905	G	A	100	PASS	AC=234;AF=0.0467252;AN=5008;NS=2504;DP=18532;EAS_AF=0.119;AMR_AF=0.0086;AFR_AF=0.0582;EUR_AF=0.002;SAS_AF=0.0297;AA=G|||;VT=SNP
8	60902548	rs148749164	G	A	100	PASS	AC=22;AF=0.00439297;AN=5008;NS=2504;DP=19602;EAS_AF=0.0208;AMR_AF=0;AFR_AF=0;EUR_AF=0;SAS_AF=0.001;AA=G|||;VT=SNP
8	60902640	rs585514	G	A	100	PASS	AC=2528;AF=0.504792;AN=5008;NS=2504;DP=20085;EAS_AF=0.498;AMR_AF=0.3184;AFR_AF=0.5946;EUR_AF=0.3429;SAS_AF=0.6892;AA=G|||;VT=SNP
8	60903659	rs600437	A	G	100	PASS	AC=3229;AF=0.644768;AN=5008;NS=2504;DP=16792;EAS_AF=0.6627;AMR_AF=0.3761;AFR_AF=0.8434;EUR_AF=0.4463;SAS_AF=0.7526;AA=G|||;VT=SNP
8	60904707	rs77396261	A	G	100	PASS	AC=234;AF=0.0467252;AN=5008;NS=2504;DP=17559;EAS_AF=0.119;AMR_AF=0.0086;AFR_AF=0.0582;EUR_AF=0.002;SAS_AF=0.0297;AA=A|||;VT=SNP
8	60904740	rs72661484	T	C	100	PASS	AC=190;AF=0.0379393;AN=5008;NS=2504;DP=17006;EAS_AF=0.0417;AMR_AF=0.0259;AFR_AF=0.0272;EUR_AF=0.0706;SAS_AF=0.0235;AA=T|||;VT=SNP
8	60905513	rs79180756	T	C	100	PASS	AC=57;AF=0.0113818;AN=5008;NS=2504;DP=16915;EAS_AF=0.0556;AMR_AF=0.0014;AFR_AF=0;EUR_AF=0;SAS_AF=0;AA=T|||;VT=SNP
8	60905876	rs76891811	T	C	100	PASS	AC=57;AF=0.0113818;AN=5008;NS=2504;DP=17399;EAS_AF=0.0556;AMR_AF=0.0014;AFR_AF=0;EUR_AF=0;SAS_AF=0;AA=T|||;VT=SNP
8	60906830	rs473992	T	C	100	PASS	AC=2764;AF=0.551917;AN=5008;NS=2504;DP=16481;EAS_AF=0.6171;AMR_AF=0.3271;AFR_AF=0.6536;EUR_AF=0.3459;SAS_AF=0.7188;AA=T|||;VT=SNP
8	60906881	rs473837	G	T	100	PASS	AC=2823;AF=0.563698;AN=5008;NS=2504;DP=16474;EAS_AF=0.6171;AMR_AF=0.33;AFR_AF=0.6967;EUR_AF=0.3459;SAS_AF=0.7188;AA=G|||;VT=SNP
8	60907425	rs79607058	C	T	100	PASS	AC=83;AF=0.0165735;AN=5008;NS=2504;DP=19419;EAS_AF=0.0417;AMR_AF=0;AFR_AF=0.0008;EUR_AF=0.0219;SAS_AF=0.0184;AA=C|||;VT=SNP
8	60907653	rs72661488	T	C	100	PASS	AC=190;AF=0.0379393;AN=5008;NS=2504;DP=19304;EAS_AF=0.0417;AMR_AF=0.0259;AFR_AF=0.0272;EUR_AF=0.0706;SAS_AF=0.0235;AA=T|||;VT=SNP
8	60908277	rs143412611	T	A	100	PASS	AC=15;AF=0.00299521;AN=5008;NS=2504;DP=20209;EAS_AF=0.0149;AMR_AF=0;AFR_AF=0;EUR_AF=0;SAS_AF=0;AA=T|||;VT=SNP
8	60908452	rs72661489	C	T	100	PASS	AC=190;AF=0.0379393;AN=5008;NS=2504;DP=22077;EAS_AF=0.0417;AMR_AF=0.0259;AFR_AF=0.0272;EUR_AF=0.0706;SAS_AF=0.0235;AA=C|||;VT=SNP
8	60908651	rs582877	G	A	100	PASS	AC=3230;AF=0.644968;AN=5008;NS=2504;DP=17258;EAS_AF=0.6627;AMR_AF=0.3761;AFR_AF=0.8434;EUR_AF=0.4473;SAS_AF=0.7526;AA=A|||;VT=SNP
8	60908966	rs489290	A	G	100	PASS	AC=2869;AF=0.572883;AN=5008;NS=2504;DP=18209;EAS_AF=0.6171;AMR_AF=0.3415;AFR_AF=0.6944;EUR_AF=0.3738;SAS_AF=0.7321;AA=A|||;VT=SNP
8	60909069	rs117706387	G	A	100	PASS	AC=46;AF=0.0091853;AN=5008;NS=2504;DP=18457;EAS_AF=0.0437;AMR_AF=0;AFR_AF=0.0008;EUR_AF=0;SAS_AF=0.001;AA=G|||;VT=SNP
8	60909071	rs72661492	C	T	100	PASS	AC=190;AF=0.0379393;AN=5008;NS=2504;DP=18557;EAS_AF=0.0417;AMR_AF=0.0259;AFR_AF=0.0272;EUR_AF=0.0706;SAS_AF=0.0235;AA=C|||;VT=SNP
8	60910596	rs612152	A	G	100	PASS	AC=2764;AF=0.551917;AN=5008;NS=2504;DP=20677;EAS_AF=0.6171;AMR_AF=0.3271;AFR_AF=0.6536;EUR_AF=0.3469;SAS_AF=0.7178;AA=A|||;VT=SNP
8	60910643	rs541902	T	C	100	PASS	AC=2767;AF=0.552516;AN=5008;NS=2504;DP=20907;EAS_AF=0.6171;AMR_AF=0.3271;AFR_AF=0.6566;EUR_AF=0.3459;SAS_AF=0.7178;AA=T|||;VT=SNP
8	60910708	rs541081	A	T	100	PASS	AC=3174;AF=0.633786;AN=5008;NS=2504;DP=20429;EAS_AF=0.6627;AMR_AF=0.3761;AFR_AF=0.8018;EUR_AF=0.4473;SAS_AF=0.7515;AA=T|||;VT=SNP
8	60910848	rs75698538	T	C	100	PASS	AC=446;AF=0.0890575;AN=5008;NS=2504;DP=21203;EAS_AF=0.2123;AMR_AF=0.0159;AFR_AF=0;EUR_AF=0.001;SAS_AF=0.2249;AA=T|||;VT=SNP
8	60911527	rs533776	A	T	100	PASS	AC=3229;AF=0.644768;AN=5008;NS=2504;DP=19238;EAS_AF=0.6627;AMR_AF=0.3761;AFR_AF=0.8434;EUR_AF=0.4473;SAS_AF=0.7515;AA=T|||;VT=SNP
8	60911590	rs72661495	G	T	100	PASS	AC=190;AF=0.0379393;AN=5008;NS=2504;DP=19014;EAS_AF=0.0417;AMR_AF=0.0259;AFR_AF=0.0272;EUR_AF=0.0706;SAS_AF=0.0235;AA=G|||;VT=SNP
8	60911760	rs627807	C	A	100	PASS	AC=3117;AF=0.622404;AN=5008;NS=2504;DP=20883;EAS_AF=0.6627;AMR_AF=0.3732;AFR_AF=0.7602;EUR_AF=0.4473;SAS_AF=0.7515;AA=C|||;VT=SNP
8	60912223	rs79654746	C	T	100	PASS	AC=18;AF=0.00359425;AN=5008;NS=2504;DP=21859;EAS_AF=0.0169;AMR_AF=0;AFR_AF=0.0008;EUR_AF=0;SAS_AF=0;AA=A|||;VT=SNP
8	60912553	rs62512089	G	A	100	PASS	AC=318;AF=0.0634984;AN=5008;NS=2504;DP=19529;EAS_AF=0.0417;AMR_AF=0.0418;AFR_AF=0.0855;EUR_AF=0.1004;SAS_AF=0.0337;AA=G|||;VT=SNP
8	60912697	rs642072	G	A	100	PASS	AC=3082;AF=0.615415;AN=5008;NS=2504;DP=18255;EAS_AF=0.6587;AMR_AF=0.3689;AFR_AF=0.7398;EUR_AF=0.4463;SAS_AF=0.7515;AA=G|||;VT=SNP
8	60912826	rs479399	C	T	100	PASS	AC=2530;AF=0.505192;AN=5008;NS=2504;DP=20390;EAS_AF=0.498;AMR_AF=0.3184;AFR_AF=0.5961;EUR_AF=0.3439;SAS_AF=0.6881;AA=C|||;VT=SNP
8	60912986	rs478307	G	T	100	PASS	AC=3174;AF=0.633786;AN=5008;NS=2504;DP=22512;EAS_AF=0.6627;AMR_AF=0.3761;AFR_AF=0.8018;EUR_AF=0.4473;SAS_AF=0.7515;AA=T|||;VT=SNP
8	60913033	rs643730	C	G	100	PASS	AC=2378;AF=0.47484;AN=5008;NS=2504;DP=22050;EAS_AF=0.498;AMR_AF=0.3112;AFR_AF=0.4856;EUR_AF=0.3429;SAS_AF=0.6881;AA=C|||;VT=SNP
8	60913165	rs644222	T	C	100	PASS	AC=2530;AF=0.505192;AN=5008;NS=2504;DP=21300;EAS_AF=0.498;AMR_AF=0.3184;AFR_AF=0.5953;EUR_AF=0.3449;SAS_AF=0.6881;AA=t|||;VT=SNP
8	60913259	rs475684	T	C	100	PASS	AC=3280;AF=0.654952;AN=5008;NS=2504;DP=21185;EAS_AF=0.6627;AMR_AF=0.3761;AFR_AF=0.882;EUR_AF=0.4473;SAS_AF=0.7515;AA=c|||;VT=SNP
8	60914783	rs671985	G	A	100	PASS	AC=3081;AF=0.615216;AN=5008;NS=2504;DP=19032;EAS_AF=0.6587;AMR_AF=0.3689;AFR_AF=0.739;EUR_AF=0.4463;SAS_AF=0.7515;AA=G|||;VT=SNP
8	60915388	rs674767	C	T	100	PASS	AC=3081;AF=0.615216;AN=5008;NS=2504;DP=21087;EAS_AF=0.6587;AMR_AF=0.3689;AFR_AF=0.739;EUR_AF=0.4463;SAS_AF=0.7515;AA=C|||;VT=SNP
8	60915532	rs80272609	G	A	100	PASS	AC=96;AF=0.0191693;AN=5008;NS=2504;DP=20713;EAS_AF=0.0893;AMR_AF=0;AFR_AF=0;EUR_AF=0;SAS_AF=0.0061;AA=G|||;VT=SNP
8	60915621	rs72661500	T	C	100	PASS	AC=190;AF=0.0379393;AN=5008;NS=2504;DP=18851;EAS_AF=0.0417;AMR_AF=0.0259;AFR_AF=0.0272;EUR_AF=0.0706;SAS_AF=0.0235;AA=T|||;VT=SNP
8	60915732	rs686889	C	A	100	PASS	AC=3081;AF=0.615216;AN=5008;NS=2504;DP=4690;EAS_AF=0.6587;AMR_AF=0.3689;AFR_AF=0.739;EUR_AF=0.4463;SAS_AF=0.7515;AA=C|||;VT=SNP
8	60916296	rs689218	G	A	100	PASS	AC=3174;AF=0.633786;AN=5008;NS=2504;DP=20358;EAS_AF=0.6627;AMR_AF=0.3761;AFR_AF=0.8018;EUR_AF=0.4473;SAS_AF=0.7515;AA=A|||;VT=SNP
8	60916389	rs142048207	A	C	100	PASS	AC=19;AF=0.00379393;AN=5008;NS=2504;DP=19756;EAS_AF=0.0159;AMR_AF=0;AFR_AF=0;EUR_AF=0;SAS_AF=0.0031;AA=A|||;VT=SNP
8	60917304	rs111937153	C	T	100	PASS	AC=234;AF=0.0467252;AN=5008;NS=2504;DP=22055;EAS_AF=0.119;AMR_AF=0.0086;AFR_AF=0.0582;EUR_AF=0.002;SAS_AF=0.0297;AA=C|||;VT=SNP
8	60917444	rs143952444	A	C	100	PASS	AC=190;AF=0.0379393;AN=5008;NS=2504;DP=24473;EAS_AF=0.0417;AMR_AF=0.0259;AFR_AF=0.0272;EUR_AF=0.0706;SAS_AF=0.0235;AA=A|||;VT=SNP
8	60917522	rs192037774	A	G	100	PASS	AC=57;AF=0.0113818;AN=5008;NS=2504;DP=21647;EAS_AF=0.0546;AMR_AF=0;AFR_AF=0;EUR_AF=0;SAS_AF=0.002;AA=A|||;VT=SNP
8	60918368	rs141252510	C	T	100	PASS	AC=17;AF=0.00339457;AN=5008;NS=2504;DP=20804;EAS_AF=0.0169;AMR_AF=0;AFR_AF=0;EUR_AF=0;SAS_AF=0;AA=C|||;VT=SNP
8	60919055	rs615821	T	A	100	PASS	AC=3173;AF=0.633586;AN=5008;NS=2504;DP=19853;EAS_AF=0.6627;AMR_AF=0.3761;AFR_AF=0.8018;EUR_AF=0.4473;SAS_AF=0.7505;AA=A|||;VT=SNP
8	60919958	rs564062	T	C	100	PASS	AC=3190;AF=0.636981;AN=5008;NS=2504;DP=20873;EAS_AF=0.6587;AMR_AF=0.3718;AFR_AF=0.8207;EUR_AF=0.4463;SAS_AF=0.7505;AA=C|||;VT=SNP
8	60920091	rs601113	A	G	100	PASS	AC=3190;AF=0.636981;AN=5008;NS=2504;DP=22788;EAS_AF=0.6587;AMR_AF=0.3718;AFR_AF=0.8207;EUR_AF=0.4463;SAS_AF=0.7505;AA=G|||;VT=SNP
8	60920566	rs72663203	G	A	100	PASS	AC=190;AF=0.0379393;AN=5008;NS=2504;DP=18943;EAS_AF=0.0417;AMR_AF=0.0259;AFR_AF=0.0272;EUR_AF=0.0706;SAS_AF=0.0235;AA=G|||;VT=SNP
8	60920595	rs2681535	G	A	100	PASS	AC=2930;AF=0.585064;AN=5008;NS=2504;DP=19209;EAS_AF=0.6171;AMR_AF=0.3429;AFR_AF=0.7436;EUR_AF=0.3738;SAS_AF=0.727;AA=G|||;VT=SNP
8	60921165	rs532007	C	T	100	PASS	AC=2999;AF=0.598842;AN=5008;NS=2504;DP=21390;EAS_AF=0.6171;AMR_AF=0.3458;AFR_AF=0.7935;EUR_AF=0.3748;SAS_AF=0.727;AA=C|||;VT=SNP
8	60921182	rs117003349	C	G	100	PASS	AC=58;AF=0.0115815;AN=5008;NS=2504;DP=21909;EAS_AF=0.0526;AMR_AF=0;AFR_AF=0;EUR_AF=0;SAS_AF=0.0051;AA=C|||;VT=SNP
8	60921377	rs72663206	G	A	100	PASS	AC=190;AF=0.0379393;AN=5008;NS=2504;DP=19602;EAS_AF=0.0417;AMR_AF=0.0259;AFR_AF=0.0272;EUR_AF=0.0706;SAS_AF=0.0235;AA=G|||;VT=SNP
8	60921427	rs1214478	T	C	100	PASS	AC=3190;AF=0.636981;AN=5008;NS=2504;DP=18089;EAS_AF=0.6587;AMR_AF=0.3718;AFR_AF=0.8207;EUR_AF=0.4463;SAS_AF=0.7505;AA=T|||;VT=SNP
8	60921457	rs1214477	A	G	100	PASS	AC=3189;AF=0.636781;AN=5008;NS=2504;DP=17132;EAS_AF=0.6587;AMR_AF=0.3718;AFR_AF=0.82;EUR_AF=0.4463;SAS_AF=0.7505;AA=C|||;VT=SNP
8	60921745	rs505518	T	C	100	PASS	AC=2528;AF=0.504792;AN=5008;NS=2504;DP=17536;EAS_AF=0.499;AMR_AF=0.3184;AFR_AF=0.5946;EUR_AF=0.3439;SAS_AF=0.6871;AA=T|||;VT=SNP
8	60921806	rs504753	C	A	100	PASS	AC=3191;AF=0.637181;AN=5008;NS=2504;DP=17717;EAS_AF=0.6597;AMR_AF=0.3718;AFR_AF=0.8207;EUR_AF=0.4463;SAS_AF=0.7505;AA=C|||;VT=SNP
8	60921845	rs1214476	G	A	100	PASS	AC=2762;AF=0.551518;AN=5008;NS=2504;DP=17304;EAS_AF=0.6181;AMR_AF=0.3271;AFR_AF=0.6528;EUR_AF=0.3459;SAS_AF=0.7168;AA=G|||;VT=SNP
8	60922360	rs17345564	A	G	100	PASS	AC=359;AF=0.0716853;AN=5008;NS=2504;DP=18337;EAS_AF=0.0417;AMR_AF=0.0418;AFR_AF=0.118;EUR_AF=0.0984;SAS_AF=0.0337;AA=G|||;VT=SNP
8	60922535	rs1214475	C	T	100	PASS	AC=3157;AF=0.630391;AN=5008;NS=2504;DP=19400;EAS_AF=0.6637;AMR_AF=0.3732;AFR_AF=0.792;EUR_AF=0.4453;SAS_AF=0.7505;AA=T|||;VT=SNP
8	60922971	rs1229408	A	T	100	PASS	AC=2762;AF=0.551518;AN=5008;NS=2504;DP=16995;EAS_AF=0.6181;AMR_AF=0.3271;AFR_AF=0.6528;EUR_AF=0.3459;SAS_AF=0.7168;AA=A|||;VT=SNP
8	60923647	rs72663207	G	A	100	PASS	AC=190;AF=0.0379393;AN=5008;NS=2504;DP=15708;EAS_AF=0.0417;AMR_AF=0.0259;AFR_AF=0.0272;EUR_AF=0.0706;SAS_AF=0.0235;AA=G|||;VT=SNP
8	60923844	rs72663208	C	T	100	PASS	AC=190;AF=0.0379393;AN=5008;NS=2504;DP=15651;EAS_AF=0.0417;AMR_AF=0.0259;AFR_AF=0.0272;EUR_AF=0.0706;SAS_AF=0.0235;AA=C|||;VT=SNP
8	60925134	rs521345	G	A	100	PASS	AC=3228;AF=0.644569;AN=5008;NS=2504;DP=18753;EAS_AF=0.6627;AMR_AF=0.3761;AFR_AF=0.8434;EUR_AF=0.4473;SAS_AF=0.7505;AA=A|||;VT=SNP
8	60926413	rs488441	A	C	100	PASS	AC=3144;AF=0.627796;AN=5008;NS=2504;DP=19255;EAS_AF=0.6587;AMR_AF=0.3703;AFR_AF=0.7874;EUR_AF=0.4453;SAS_AF=0.7505;AA=C|||;VT=SNP
8	60926674	rs575745	C	T	100	PASS	AC=2724;AF=0.54393;AN=5008;NS=2504;DP=20156;EAS_AF=0.5397;AMR_AF=0.3458;AFR_AF=0.6263;EUR_AF=0.4135;SAS_AF=0.7117;AA=C|||;VT=SNP
8	60926677	rs12056826	G	A	100	PASS	AC=59;AF=0.0117812;AN=5008;NS=2504;DP=20170;EAS_AF=0.0565;AMR_AF=0.0014;AFR_AF=0;EUR_AF=0;SAS_AF=0.001;AA=G|||;VT=SNP
8	60927985	rs16925542	T	G	100	PASS	AC=234;AF=0.0467252;AN=5008;NS=2504;DP=16267;EAS_AF=0.12;AMR_AF=0.0086;AFR_AF=0.0582;EUR_AF=0.002;SAS_AF=0.0286;AA=T|||;VT=SNP
8	60928417	rs538291	G	T	100	PASS	AC=2531;AF=0.505391;AN=5008;NS=2504;DP=17727;EAS_AF=0.498;AMR_AF=0.3184;AFR_AF=0.5976;EUR_AF=0.3429;SAS_AF=0.6881;AA=G|||;VT=SNP
8	60928728	rs72663211	G	A	100	PASS	AC=192;AF=0.0383387;AN=5008;NS=2504;DP=18625;EAS_AF=0.0417;AMR_AF=0.0274;AFR_AF=0.0272;EUR_AF=0.0716;SAS_AF=0.0235;AA=G|||;VT=SNP
8	60929641	rs475888	A	C	100	PASS	AC=2731;AF=0.545327;AN=5008;NS=2504;DP=4266;EAS_AF=0.5446;AMR_AF=0.3473;AFR_AF=0.6263;EUR_AF=0.4145;SAS_AF=0.7117;AA=A|||;VT=SNP
8	60929783	rs474841	G	A	100	PASS	AC=3146;AF=0.628195;AN=5008;NS=2504;DP=7343;EAS_AF=0.6587;AMR_AF=0.3718;AFR_AF=0.7874;EUR_AF=0.4463;SAS_AF=0.7505;AA=A|||;VT=SNP
8	60930119	rs78353596	T	G	100	PASS	AC=17;AF=0.00339457;AN=5008;NS=2504;DP=15719;EAS_AF=0.0169;AMR_AF=0;AFR_AF=0;EUR_AF=0;SAS_AF=0;AA=T|||;VT=SNP
8	60930385	rs72663212	A	G	100	PASS	AC=192;AF=0.0383387;AN=5008;NS=2504;DP=20566;EAS_AF=0.0417;AMR_AF=0.0274;AFR_AF=0.0272;EUR_AF=0.0716;SAS_AF=0.0235;AA=A|||;VT=SNP
8	60930779	rs16925547	T	C	100	PASS	AC=233;AF=0.0465256;AN=5008;NS=2504;DP=20230;EAS_AF=0.119;AMR_AF=0.0086;AFR_AF=0.0582;EUR_AF=0.002;SAS_AF=0.0286;AA=T|||;VT=SNP
8	60931328	rs700726	T	C	100	PASS	AC=2721;AF=0.543331;AN=5008;NS=2504;DP=20479;EAS_AF=0.5397;AMR_AF=0.3458;AFR_AF=0.6233;EUR_AF=0.4145;SAS_AF=0.7117;AA=T|||;VT=SNP
8	60931898	rs72663214	A	T	100	PASS	AC=192;AF=0.0383387;AN=5008;NS=2504;DP=17576;EAS_AF=0.0417;AMR_AF=0.0274;AFR_AF=0.0272;EUR_AF=0.0716;SAS_AF=0.0235;AA=A|||;VT=SNP
8	60933712	rs574929	A	G	100	PASS	AC=3231;AF=0.645168;AN=5008;NS=2504;DP=20658;EAS_AF=0.6627;AMR_AF=0.3775;AFR_AF=0.8449;EUR_AF=0.4473;SAS_AF=0.7505;AA=G|||;VT=SNP
8	60934736	rs79580813	A	T	100	PASS	AC=233;AF=0.0465256;AN=5008;NS=2504;DP=17929;EAS_AF=0.119;AMR_AF=0.0086;AFR_AF=0.0582;EUR_AF=0.002;SAS_AF=0.0286;AA=A|||;VT=SNP
8	60934774	rs544416	C	T	100	PASS	AC=2724;AF=0.54393;AN=5008;NS=2504;DP=18902;EAS_AF=0.5397;AMR_AF=0.3473;AFR_AF=0.6248;EUR_AF=0.4145;SAS_AF=0.7117;AA=C|||;VT=SNP
8	60935027	rs117953803	A	G	100	PASS	AC=46;AF=0.0091853;AN=5008;NS=2504;DP=21307;EAS_AF=0.0456;AMR_AF=0;AFR_AF=0;EUR_AF=0;SAS_AF=0;AA=A|||;VT=SNP
8	60935200	rs182874295	A	G	100	PASS	AC=25;AF=0.00499201;AN=5008;NS=2504;DP=17118;EAS_AF=0.0228;AMR_AF=0;AFR_AF=0.0008;EUR_AF=0;SAS_AF=0.001;AA=A|||;VT=SNP
8	60935478	rs191835659	T	G	100	PASS	AC=18;AF=0.00359425;AN=5008;NS=2504;DP=17061;EAS_AF=0.0169;AMR_AF=0;AFR_AF=0;EUR_AF=0;SAS_AF=0.001;AA=T|||;VT=SNP
8	60936202	rs149611924	C	A	100	PASS	AC=84;AF=0.0167732;AN=5008;NS=2504;DP=19129;EAS_AF=0.0417;AMR_AF=0;AFR_AF=0.0008;EUR_AF=0.0219;SAS_AF=0.0194;AA=C|||;VT=SNP
8	60936515	rs507158	A	G	100	PASS	AC=3147;AF=0.628395;AN=5008;NS=2504;DP=20875;EAS_AF=0.6577;AMR_AF=0.3718;AFR_AF=0.7882;EUR_AF=0.4463;SAS_AF=0.7515;AA=G|||;VT=SNP
8	60937229	rs113787778	C	T	100	PASS	AC=235;AF=0.0469249;AN=5008;NS=2504;DP=19720;EAS_AF=0.119;AMR_AF=0.0101;AFR_AF=0.059;EUR_AF=0.002;SAS_AF=0.0286;AA=C|||;VT=SNP
8	60938263	rs595819	T	C	100	PASS	AC=2722;AF=0.54353;AN=5008;NS=2504;DP=21823;EAS_AF=0.5397;AMR_AF=0.3458;AFR_AF=0.6233;EUR_AF=0.4145;SAS_AF=0.7127;AA=T|||;VT=SNP
8	60938342	rs595330	T	C	100	PASS	AC=2375;AF=0.474241;AN=5008;NS=2504;DP=21034;EAS_AF=0.498;AMR_AF=0.3112;AFR_AF=0.4834;EUR_AF=0.3419;SAS_AF=0.6892;AA=T|||;VT=SNP
8	60938732	rs1214492	G	T	100	PASS	AC=4258;AF=0.85024;AN=5008;NS=2504;DP=20835;EAS_AF=0.7708;AMR_AF=0.6873;AFR_AF=0.944;EUR_AF=0.8588;SAS_AF=0.9121;AA=T|||;VT=SNP
8	60938950	rs1626773	A	C	100	PASS	AC=2530;AF=0.505192;AN=5008;NS=2504;DP=17298;EAS_AF=0.498;AMR_AF=0.3184;AFR_AF=0.5961;EUR_AF=0.3429;SAS_AF=0.6892;AA=A|||;VT=SNP
8	60939164	rs72663216	T	C	100	PASS	AC=192;AF=0.0383387;AN=5008;NS=2504;DP=19232;EAS_AF=0.0417;AMR_AF=0.0274;AFR_AF=0.0272;EUR_AF=0.0716;SAS_AF=0.0235;AA=T|||;VT=SNP
8	60939365	rs75749361	C	G	100	PASS	AC=20;AF=0.00399361;AN=5008;NS=2504;DP=20250;EAS_AF=0.0198;AMR_AF=0;AFR_AF=0;EUR_AF=0;SAS_AF=0;AA=C|||;VT=SNP
8	60940064	rs10504305	C	T	100	PASS	AC=234;AF=0.0467252;AN=5008;NS=2504;DP=17733;EAS_AF=0.12;AMR_AF=0.0086;AFR_AF=0.0582;EUR_AF=0.002;SAS_AF=0.0286;AA=C|||;VT=SNP
8	60940358	rs2688656	G	A	100	PASS	AC=3144;AF=0.627796;AN=5008;NS=2504;DP=19554;EAS_AF=0.6587;AMR_AF=0.3718;AFR_AF=0.7852;EUR_AF=0.4463;SAS_AF=0.7515;AA=A|||;VT=SNP
8	60941355	rs497312	G	A	100	PASS	AC=3145;AF=0.627995;AN=5008;NS=2504;DP=15702;EAS_AF=0.6597;AMR_AF=0.3718;AFR_AF=0.7852;EUR_AF=0.4463;SAS_AF=0.7515;AA=A|||;VT=SNP
8	60941645	rs649886	A	G	100	PASS	AC=2375;AF=0.474241;AN=5008;NS=2504;DP=15088;EAS_AF=0.498;AMR_AF=0.3112;AFR_AF=0.4834;EUR_AF=0.3419;SAS_AF=0.6892;AA=A|||;VT=SNP
8	60941897	rs648946	A	G	100	PASS	AC=3284;AF=0.655751;AN=5008;NS=2504;DP=16316;EAS_AF=0.6637;AMR_AF=0.3775;AFR_AF=0.8835;EUR_AF=0.4473;SAS_AF=0.7515;AA=G|||;VT=SNP
8	60942515	rs2622526	T	C	100	PASS	AC=2722;AF=0.54353;AN=5008;NS=2504;DP=19563;EAS_AF=0.5397;AMR_AF=0.3458;AFR_AF=0.6233;EUR_AF=0.4145;SAS_AF=0.7127;AA=T|||;VT=SNP
8	60943066	rs549730	T	C	100	PASS	AC=2908;AF=0.580671;AN=5008;NS=2504;DP=22396;EAS_AF=0.5397;AMR_AF=0.3617;AFR_AF=0.7254;EUR_AF=0.4443;SAS_AF=0.7229;AA=C|||;VT=SNP
8	60943129	rs548902	A	G	100	PASS	AC=2722;AF=0.54353;AN=5008;NS=2504;DP=22794;EAS_AF=0.5397;AMR_AF=0.3458;AFR_AF=0.6233;EUR_AF=0.4145;SAS_AF=0.7127;AA=A|||;VT=SNP
8	60943629	rs544344	G	A	100	PASS	AC=2909;AF=0.580871;AN=5008;NS=2504;DP=21362;EAS_AF=0.5397;AMR_AF=0.3631;AFR_AF=0.7254;EUR_AF=0.4443;SAS_AF=0.7229;AA=A|||;VT=SNP
8	60944012	rs694836	C	T	100	PASS	AC=4317;AF=0.862021;AN=5008;NS=2504;DP=15647;EAS_AF=0.7718;AMR_AF=0.6902;AFR_AF=0.9864;EUR_AF=0.8588;SAS_AF=0.9121;AA=T|||;VT=SNP
8	60944058	rs519500	G	A	100	PASS	AC=3230;AF=0.644968;AN=5008;NS=2504;DP=15736;EAS_AF=0.6637;AMR_AF=0.3775;AFR_AF=0.8419;EUR_AF=0.4483;SAS_AF=0.7515;AA=A|||;VT=SNP
8	60944902	rs490409	G	T	100	PASS	AC=2722;AF=0.54353;AN=5008;NS=2504;DP=14322;EAS_AF=0.5397;AMR_AF=0.3458;AFR_AF=0.6233;EUR_AF=0.4145;SAS_AF=0.7127;AA=G|||;VT=SNP
8	60944923	rs76817030	T	C	100	PASS	AC=237;AF=0.0473243;AN=5008;NS=2504;DP=14918;EAS_AF=0.12;AMR_AF=0.0101;AFR_AF=0.0598;EUR_AF=0.002;SAS_AF=0.0286;AA=T|||;VT=SNP
8	60945157	rs72663221	T	A	100	PASS	AC=192;AF=0.0383387;AN=5008;NS=2504;DP=15780;EAS_AF=0.0417;AMR_AF=0.0274;AFR_AF=0.0272;EUR_AF=0.0716;SAS_AF=0.0235;AA=T|||;VT=SNP
8	60945503	rs186138798	T	C	100	PASS	AC=18;AF=0.00359425;AN=5008;NS=2504;DP=15092;EAS_AF=0.0169;AMR_AF=0;AFR_AF=0;EUR_AF=0;SAS_AF=0.001;AA=T|||;VT=SNP
8	60946245	rs16925573	A	G	100	PASS	AC=234;AF=0.0467252;AN=5008;NS=2504;DP=13287;EAS_AF=0.12;AMR_AF=0.0086;AFR_AF=0.0582;EUR_AF=0.002;SAS_AF=0.0286;AA=A|||;VT=SNP
8	60946449	rs186470306	C	T	100	PASS	AC=30;AF=0.00599042;AN=5008;NS=2504;DP=13613;EAS_AF=0.0288;AMR_AF=0;AFR_AF=0;EUR_AF=0;SAS_AF=0.001;AA=C|||;VT=SNP
8	60946929	rs16925576	A	G	100	PASS	AC=234;AF=0.0467252;AN=5008;NS=2504;DP=19461;EAS_AF=0.12;AMR_AF=0.0086;AFR_AF=0.0582;EUR_AF=0.002;SAS_AF=0.0286;AA=A|||;VT=SNP
8	60946948	rs16925579	A	T	100	PASS	AC=234;AF=0.0467252;AN=5008;NS=2504;DP=19508;EAS_AF=0.12;AMR_AF=0.0086;AFR_AF=0.0582;EUR_AF=0.002;SAS_AF=0.0286;AA=A|||;VT=SNP
8	60947241	rs75037020	T	G	100	PASS	AC=234;AF=0.0467252;AN=5008;NS=2504;DP=17634;EAS_AF=0.12;AMR_AF=0.0086;AFR_AF=0.0582;EUR_AF=0.002;SAS_AF=0.0286;AA=T|||;VT=SNP
8	60947345	rs72663222	C	A	100	PASS	AC=192;AF=0.0383387;AN=5008;NS=2504;DP=18464;EAS_AF=0.0417;AMR_AF=0.0274;AFR_AF=0.0272;EUR_AF=0.0716;SAS_AF=0.0235;AA=C|||;VT=SNP
8	60947751	rs510005	G	A	100	PASS	AC=3228;AF=0.644569;AN=5008;NS=2504;DP=20353;EAS_AF=0.6627;AMR_AF=0.3775;AFR_AF=0.8419;EUR_AF=0.4473;SAS_AF=0.7515;AA=A|||;VT=SNP
8	60948372	rs1497040	G	T	100	PASS	AC=236;AF=0.0471246;AN=5008;NS=2504;DP=19692;EAS_AF=0.119;AMR_AF=0.0101;AFR_AF=0.0598;EUR_AF=0.002;SAS_AF=0.0286;AA=G|||;VT=SNP
8	60950748	rs72663223	T	C	100	PASS	AC=201;AF=0.0401358;AN=5008;NS=2504;DP=16985;EAS_AF=0.0417;AMR_AF=0.036;AFR_AF=0.028;EUR_AF=0.0736;SAS_AF=0.0235;AA=T|||;VT=SNP
8	60952317	rs659506	A	G	100	PASS	AC=3233;AF=0.645567;AN=5008;NS=2504;DP=20756;EAS_AF=0.6637;AMR_AF=0.3833;AFR_AF=0.8427;EUR_AF=0.4473;SAS_AF=0.7505;AA=G|||;VT=SNP
8	60952493	rs77947453	G	T	100	PASS	AC=24;AF=0.00479233;AN=5008;NS=2504;DP=18818;EAS_AF=0.0238;AMR_AF=0;AFR_AF=0;EUR_AF=0;SAS_AF=0;AA=G|||;VT=SNP
8	60952949	rs77977495	C	A	100	PASS	AC=233;AF=0.0465256;AN=5008;NS=2504;DP=18641;EAS_AF=0.119;AMR_AF=0.0086;AFR_AF=0.0582;EUR_AF=0.002;SAS_AF=0.0286;AA=C|||;VT=SNP
8	60954059	rs666087	C	G	100	PASS	AC=1784;AF=0.35623;AN=5008;NS=2504;DP=19263;EAS_AF=0.3373;AMR_AF=0.6225;AFR_AF=0.1581;EUR_AF=0.5527;SAS_AF=0.2526;AA=C|||;VT=SNP
8	60954060	rs76030601	A	T	100	PASS	AC=240;AF=0.0479233;AN=5008;NS=2504;DP=19267;EAS_AF=0.12;AMR_AF=0.0101;AFR_AF=0.062;EUR_AF=0.002;SAS_AF=0.0286;AA=A|||;VT=SNP
8	60954073	rs78370892	A	T	100	PASS	AC=21;AF=0.00419329;AN=5008;NS=2504;DP=19566;EAS_AF=0.0198;AMR_AF=0;AFR_AF=0;EUR_AF=0;SAS_AF=0.001;AA=A|||;VT=SNP
8	60956071	rs562271	T	C	100	PASS	AC=2706;AF=0.540335;AN=5008;NS=2504;DP=17831;EAS_AF=0.5298;AMR_AF=0.6931;AFR_AF=0.4932;EUR_AF=0.672;SAS_AF=0.3712;AA=C|||;VT=SNP
8	60956539	rs557737	G	A	100	PASS	AC=2070;AF=0.413339;AN=5008;NS=2504;DP=18708;EAS_AF=0.3264;AMR_AF=0.6527;AFR_AF=0.2958;EUR_AF=0.6123;SAS_AF=0.2873;AA=g|||;VT=SNP
8	60956777	rs11995958	G	A	100	PASS	AC=646;AF=0.128994;AN=5008;NS=2504;DP=19569;EAS_AF=0.1399;AMR_AF=0.0303;AFR_AF=0.3154;EUR_AF=0.006;SAS_AF=0.0624;AA=A|||;VT=SNP
8	60957005	rs16925593	A	G	100	PASS	AC=566;AF=0.113019;AN=5008;NS=2504;DP=19286;EAS_AF=0.1399;AMR_AF=0.0245;AFR_AF=0.2587;EUR_AF=0.006;SAS_AF=0.0613;AA=A|||;VT=SNP
8	60957383	rs76273637	T	A	100	PASS	AC=328;AF=0.0654952;AN=5008;NS=2504;DP=19082;EAS_AF=0.1131;AMR_AF=0.0288;AFR_AF=0.0961;EUR_AF=0.0099;SAS_AF=0.0583;AA=T|||;VT=SNP
8	60957479	rs593206	A	G	100	PASS	AC=3800;AF=0.758786;AN=5008;NS=2504;DP=18618;EAS_AF=0.7391;AMR_AF=0.8127;AFR_AF=0.8676;EUR_AF=0.7296;SAS_AF=0.6237;AA=G|||;VT=SNP
8	60957750	rs16925594	C	T	100	PASS	AC=328;AF=0.0654952;AN=5008;NS=2504;DP=19556;EAS_AF=0.1131;AMR_AF=0.0288;AFR_AF=0.0961;EUR_AF=0.0099;SAS_AF=0.0583;AA=C|||;VT=SNP
8	60957851	rs139611804	G	A	100	PASS	AC=22;AF=0.00439297;AN=5008;NS=2504;DP=20837;EAS_AF=0.0188;AMR_AF=0;AFR_AF=0.0008;EUR_AF=0.001;SAS_AF=0.001;AA=G|||;VT=SNP
8	60957911	rs16925595	A	G	100	PASS	AC=566;AF=0.113019;AN=5008;NS=2504;DP=21708;EAS_AF=0.1409;AMR_AF=0.0245;AFR_AF=0.2579;EUR_AF=0.006;SAS_AF=0.0613;AA=A|||;VT=SNP
8	60958389	rs16925596	C	G	100	PASS	AC=566;AF=0.113019;AN=5008;NS=2504;DP=18630;EAS_AF=0.1399;AMR_AF=0.0245;AFR_AF=0.2587;EUR_AF=0.006;SAS_AF=0.0613;AA=C|||;VT=SNP
8	60958891	rs473097	C	T	100	PASS	AC=3194;AF=0.63778;AN=5008;NS=2504;DP=21200;EAS_AF=0.5982;AMR_AF=0.7882;AFR_AF=0.5802;EUR_AF=0.7237;SAS_AF=0.5613;AA=C|||;VT=SNP
8	60959180	rs80001403	C	T	100	PASS	AC=18;AF=0.00359425;AN=5008;NS=2504;DP=24126;EAS_AF=0.0149;AMR_AF=0;AFR_AF=0;EUR_AF=0.003;SAS_AF=0;AA=C|||;VT=SNP
8	60959321	rs71521474	A	T	100	PASS	AC=362;AF=0.0722843;AN=5008;NS=2504;DP=21999;EAS_AF=0.0694;AMR_AF=0.072;AFR_AF=0.0061;EUR_AF=0.1451;SAS_AF=0.09;AA=A|||;VT=SNP
8	60961419	rs2088345	A	G	100	PASS	AC=566;AF=0.113019;AN=5008;NS=2504;DP=16914;EAS_AF=0.1399;AMR_AF=0.0245;AFR_AF=0.2579;EUR_AF=0.006;SAS_AF=0.0624;AA=A|||;VT=SNP
8	60961482	rs138947342	A	T	100	PASS	AC=23;AF=0.00459265;AN=5008;NS=2504;DP=15694;EAS_AF=0.0228;AMR_AF=0;AFR_AF=0;EUR_AF=0;SAS_AF=0;AA=A|||;VT=SNP
8	60961486	rs2088344	T	A	100	PASS	AC=566;AF=0.113019;AN=5008;NS=2504;DP=15772;EAS_AF=0.1399;AMR_AF=0.0245;AFR_AF=0.2579;EUR_AF=0.006;SAS_AF=0.0624;AA=T|||;VT=SNP
8	60961821	rs569688	G	T	100	PASS	AC=1207;AF=0.241014;AN=5008;NS=2504;DP=18826;EAS_AF=0.3571;AMR_AF=0.4611;AFR_AF=0.1029;EUR_AF=0.2296;SAS_AF=0.1636;AA=G|||;VT=SNP
8	60962208	rs16925605	A	C	100	PASS	AC=647;AF=0.129193;AN=5008;NS=2504;DP=19423;EAS_AF=0.1399;AMR_AF=0.0259;AFR_AF=0.3185;EUR_AF=0.006;SAS_AF=0.0624;AA=C|||;VT=SNP
8	60963164	rs4738790	C	T	100	PASS	AC=329;AF=0.0656949;AN=5008;NS=2504;DP=18647;EAS_AF=0.1121;AMR_AF=0.0303;AFR_AF=0.0961;EUR_AF=0.0099;SAS_AF=0.0593;AA=C|||;VT=SNP
8	60964107	rs507200	G	A	100	PASS	AC=2685;AF=0.536142;AN=5008;NS=2504;DP=18739;EAS_AF=0.4752;AMR_AF=0.7507;AFR_AF=0.3616;EUR_AF=0.7097;SAS_AF=0.5041;AA=G|||;VT=SNP
8	60964196	rs609233	A	G	100	PASS	AC=3755;AF=0.7498;AN=5008;NS=2504;DP=17670;EAS_AF=0.7331;AMR_AF=0.8112;AFR_AF=0.8381;EUR_AF=0.7276;SAS_AF=0.6268;AA=G|||;VT=SNP
8	60964715	rs647160	G	T	100	PASS	AC=3035;AF=0.60603;AN=5008;NS=2504;DP=22572;EAS_AF=0.5933;AMR_AF=0.781;AFR_AF=0.4682;EUR_AF=0.7207;SAS_AF=0.5634;AA=G|||;VT=SNP
8	60965558	rs632957	G	C	100	PASS	AC=2697;AF=0.538538;AN=5008;NS=2504;DP=20797;EAS_AF=0.4812;AMR_AF=0.7522;AFR_AF=0.3638;EUR_AF=0.7107;SAS_AF=0.5051;AA=G|||;VT=SNP
8	60965622	rs77331462	T	A	100	PASS	AC=78;AF=0.0155751;AN=5008;NS=2504;DP=18692;EAS_AF=0.0774;AMR_AF=0;AFR_AF=0;EUR_AF=0;SAS_AF=0;AA=T|||;VT=SNP
8	60965714	rs16925621	G	A	100	PASS	AC=329;AF=0.0656949;AN=5008;NS=2504;DP=18316;EAS_AF=0.1121;AMR_AF=0.0303;AFR_AF=0.0961;EUR_AF=0.0099;SAS_AF=0.0593;AA=G|||;VT=SNP
8	60966679	rs2688655	C	T	100	PASS	AC=3951;AF=0.788938;AN=5008;NS=2504;DP=16427;EAS_AF=0.7421;AMR_AF=0.8429;AFR_AF=0.9062;EUR_AF=0.7535;SAS_AF=0.6769;AA=T|||;VT=SNP
8	60967145	rs75898214	A	G	100	PASS	AC=404;AF=0.0806709;AN=5008;NS=2504;DP=15309;EAS_AF=0.126;AMR_AF=0.0288;AFR_AF=0.1218;EUR_AF=0.0109;SAS_AF=0.0869;AA=A|||;VT=SNP
8	60967701	rs56700368	C	T	100	PASS	AC=641;AF=0.127995;AN=5008;NS=2504;DP=8472;EAS_AF=0.1438;AMR_AF=0.0375;AFR_AF=0.3283;EUR_AF=0.004;SAS_AF=0.0327;AA=C|||;VT=SNP
8	60967864	rs1720155	T	C	100	PASS	AC=1693;AF=0.338059;AN=5008;NS=2504;DP=12038;EAS_AF=0.378;AMR_AF=0.2219;AFR_AF=0.3419;EUR_AF=0.3062;SAS_AF=0.407;AA=T|||;VT=SNP
8	60969376	rs4738791	T	C	100	PASS	AC=413;AF=0.0824681;AN=5008;NS=2504;DP=18863;EAS_AF=0.122;AMR_AF=0.0274;AFR_AF=0.1293;EUR_AF=0.0099;SAS_AF=0.092;AA=T|||;VT=SNP
8	60969652	rs2645394	T	A	100	PASS	AC=2692;AF=0.53754;AN=5008;NS=2504;DP=19339;EAS_AF=0.5565;AMR_AF=0.281;AFR_AF=0.8185;EUR_AF=0.3429;SAS_AF=0.5204;AA=A|||;VT=SNP
8	60969846	rs11986212	A	C	100	PASS	AC=696;AF=0.138978;AN=5008;NS=2504;DP=18978;EAS_AF=0.1429;AMR_AF=0.0403;AFR_AF=0.3737;EUR_AF=0.004;SAS_AF=0.0266;AA=A|||;VT=SNP
8	60969930	rs2681564	G	A	100	PASS	AC=1024;AF=0.204473;AN=5008;NS=2504;DP=19710;EAS_AF=0.256;AMR_AF=0.1614;AFR_AF=0.0711;EUR_AF=0.2485;SAS_AF=0.317;AA=G|||;VT=SNP
8	60970122	rs16925630	A	G	100	PASS	AC=413;AF=0.0824681;AN=5008;NS=2504;DP=18202;EAS_AF=0.122;AMR_AF=0.0274;AFR_AF=0.1293;EUR_AF=0.0099;SAS_AF=0.092;AA=A|||;VT=SNP
8	60970884	rs16925639	A	T	100	PASS	AC=412;AF=0.0822684;AN=5008;NS=2504;DP=17425;EAS_AF=0.122;AMR_AF=0.0274;AFR_AF=0.1293;EUR_AF=0.0099;SAS_AF=0.091;AA=A|||;VT=SNP
8	60973107	rs141772058	G	A	100	PASS	AC=13;AF=0.00259585;AN=5008;NS=2504;DP=16838;EAS_AF=0.0129;AMR_AF=0;AFR_AF=0;EUR_AF=0;SAS_AF=0;AA=G|||;VT=SNP
8	60973313	rs150088490	A	G	100	PASS	AC=30;AF=0.00599042;AN=5008;NS=2504;DP=19133;EAS_AF=0.0298;AMR_AF=0;AFR_AF=0;EUR_AF=0;SAS_AF=0;AA=A|||;VT=SNP
8	60974127	rs16925642	A	G	100	PASS	AC=1124;AF=0.224441;AN=5008;NS=2504;DP=19303;EAS_AF=0.2669;AMR_AF=0.0648;AFR_AF=0.5151;EUR_AF=0.0139;SAS_AF=0.1176;AA=G|||;VT=SNP
8	60974963	rs674687	C	G	100	PASS	AC=996;AF=0.198882;AN=5008;NS=2504;DP=18319;EAS_AF=0.2173;AMR_AF=0.1643;AFR_AF=0.0809;EUR_AF=0.2475;SAS_AF=0.3139;AA=C|||;VT=SNP
8	60976021	rs504673	G	T	100	PASS	AC=1006;AF=0.200879;AN=5008;NS=2504;DP=17320;EAS_AF=0.2252;AMR_AF=0.1643;AFR_AF=0.0809;EUR_AF=0.2475;SAS_AF=0.316;AA=G|||;VT=SNP
8	60976171	rs10504306	C	T	100	PASS	AC=354;AF=0.0706869;AN=5008;NS=2504;DP=20252;EAS_AF=0.1429;AMR_AF=0.0202;AFR_AF=0.1293;EUR_AF=0.002;SAS_AF=0.0235;AA=C|||;VT=SNP
8	60976506	rs640861	G	A	100	PASS	AC=2186;AF=0.436502;AN=5008;NS=2504;DP=23281;EAS_AF=0.494;AMR_AF=0.232;AFR_AF=0.6346;EUR_AF=0.2624;SAS_AF=0.4335;AA=A|||;VT=SNP
8	60976870	rs639377	G	C	100	PASS	AC=2185;AF=0.436302;AN=5008;NS=2504;DP=20269;EAS_AF=0.4931;AMR_AF=0.232;AFR_AF=0.6354;EUR_AF=0.2614;SAS_AF=0.4335;AA=C|||;VT=SNP
8	60977819	rs577313	C	T	100	PASS	AC=2420;AF=0.483227;AN=5008;NS=2504;DP=22289;EAS_AF=0.4931;AMR_AF=0.2637;AFR_AF=0.7572;EUR_AF=0.3091;SAS_AF=0.4376;AA=T|||;VT=SNP
8	60978259	rs551833	C	A	100	PASS	AC=1008;AF=0.201278;AN=5008;NS=2504;DP=21558;EAS_AF=0.2252;AMR_AF=0.1643;AFR_AF=0.0825;EUR_AF=0.2475;SAS_AF=0.316;AA=C|||;VT=SNP
8	60978824	rs79548486	G	A	100	PASS	AC=390;AF=0.0778754;AN=5008;NS=2504;DP=17998;EAS_AF=0.124;AMR_AF=0.0231;AFR_AF=0.1188;EUR_AF=0.0099;SAS_AF=0.0838;AA=G|||;VT=SNP
8	60979028	rs118188187	G	A	100	PASS	AC=21;AF=0.00419329;AN=5008;NS=2504;DP=18383;EAS_AF=0.0198;AMR_AF=0;AFR_AF=0;EUR_AF=0;SAS_AF=0.001;AA=G|||;VT=SNP
8	60979303	rs79803837	G	A	100	PASS	AC=425;AF=0.0848642;AN=5008;NS=2504;DP=16604;EAS_AF=0.1429;AMR_AF=0.0231;AFR_AF=0.1808;EUR_AF=0.003;SAS_AF=0.0235;AA=G|||;VT=SNP
8	60979608	rs78507606	A	T	100	PASS	AC=355;AF=0.0708866;AN=5008;NS=2504;DP=13947;EAS_AF=0.1429;AMR_AF=0.0202;AFR_AF=0.1301;EUR_AF=0.002;SAS_AF=0.0235;AA=A|||;VT=SNP
8	60979822	rs73684942	T	G	100	PASS	AC=1134;AF=0.226438;AN=5008;NS=2504;DP=14563;EAS_AF=0.2679;AMR_AF=0.0648;AFR_AF=0.5219;EUR_AF=0.0139;SAS_AF=0.1176;AA=G|||;VT=SNP
8	60980484	rs74969358	G	A	100	PASS	AC=425;AF=0.0848642;AN=5008;NS=2504;DP=18321;EAS_AF=0.1429;AMR_AF=0.0231;AFR_AF=0.1808;EUR_AF=0.003;SAS_AF=0.0235;AA=G|||;VT=SNP
8	60980627	rs79614391	A	G	100	PASS	AC=425;AF=0.0848642;AN=5008;NS=2504;DP=18331;EAS_AF=0.1429;AMR_AF=0.0231;AFR_AF=0.1808;EUR_AF=0.003;SAS_AF=0.0235;AA=A|||;VT=SNP
8	60980940	rs574261	T	C	100	PASS	AC=1742;AF=0.347843;AN=5008;NS=2504;DP=15980;EAS_AF=0.374;AMR_AF=0.2262;AFR_AF=0.3865;EUR_AF=0.2992;SAS_AF=0.4049;AA=C|||;VT=SNP
8	60981743	rs117286456	T	C	100	PASS	AC=28;AF=0.00559105;AN=5008;NS=2504;DP=16446;EAS_AF=0.0248;AMR_AF=0;AFR_AF=0;EUR_AF=0.002;SAS_AF=0.001;AA=T|||;VT=SNP
8	60982125	rs2681556	C	T	100	PASS	AC=2409;AF=0.48103;AN=5008;NS=2504;DP=16861;EAS_AF=0.4921;AMR_AF=0.2622;AFR_AF=0.7526;EUR_AF=0.3032;SAS_AF=0.4407;AA=c|||;VT=SNP
8	60982216	rs76807454	A	G	100	PASS	AC=426;AF=0.0850639;AN=5008;NS=2504;DP=17435;EAS_AF=0.1419;AMR_AF=0.0231;AFR_AF=0.1823;EUR_AF=0.003;SAS_AF=0.0235;AA=A|||;VT=SNP
8	60983232	rs77283947	G	C	100	PASS	AC=355;AF=0.0708866;AN=5008;NS=2504;DP=15228;EAS_AF=0.124;AMR_AF=0.0202;AFR_AF=0.0991;EUR_AF=0.007;SAS_AF=0.0798;AA=G|||;VT=SNP
8	60983300	rs1356829	C	A	100	PASS	AC=1003;AF=0.20028;AN=5008;NS=2504;DP=14808;EAS_AF=0.2262;AMR_AF=0.1628;AFR_AF=0.0817;EUR_AF=0.2416;SAS_AF=0.318;AA=C|||;VT=SNP
8	60983339	rs1356830	G	A	100	PASS	AC=1003;AF=0.20028;AN=5008;NS=2504;DP=14819;EAS_AF=0.2262;AMR_AF=0.1628;AFR_AF=0.0817;EUR_AF=0.2416;SAS_AF=0.318;AA=G|||;VT=SNP
8	60983757	rs76248924	G	A	100	PASS	AC=30;AF=0.00599042;AN=5008;NS=2504;DP=17512;EAS_AF=0.0298;AMR_AF=0;AFR_AF=0;EUR_AF=0;SAS_AF=0;AA=G|||;VT=SNP
8	60984213	rs2681557	T	A	100	PASS	AC=4026;AF=0.803914;AN=5008;NS=2504;DP=18811;EAS_AF=0.6498;AMR_AF=0.8026;AFR_AF=0.9864;EUR_AF=0.7913;SAS_AF=0.7301;AA=A|||;VT=SNP
8	60985002	rs75616379	T	G	100	PASS	AC=401;AF=0.0800719;AN=5008;NS=2504;DP=17887;EAS_AF=0.1339;AMR_AF=0.0231;AFR_AF=0.1172;EUR_AF=0.0119;SAS_AF=0.0849;AA=T|||;VT=SNP
8	60986241	rs1520267	A	T	100	PASS	AC=2169;AF=0.433107;AN=5008;NS=2504;DP=18813;EAS_AF=0.4931;AMR_AF=0.2305;AFR_AF=0.6263;EUR_AF=0.2555;SAS_AF=0.4366;AA=T|||;VT=SNP
8	60986340	rs1520268	C	T	100	PASS	AC=1001;AF=0.19988;AN=5008;NS=2504;DP=19697;EAS_AF=0.2252;AMR_AF=0.1628;AFR_AF=0.0809;EUR_AF=0.2416;SAS_AF=0.318;AA=C|||;VT=SNP
8	60987518	rs2688654	T	C	100	PASS	AC=2413;AF=0.481829;AN=5008;NS=2504;DP=17798;EAS_AF=0.4931;AMR_AF=0.2637;AFR_AF=0.7542;EUR_AF=0.3032;SAS_AF=0.4407;AA=C|||;VT=SNP
8	60988024	rs2611351	A	G	100	PASS	AC=2172;AF=0.433706;AN=5008;NS=2504;DP=19862;EAS_AF=0.4931;AMR_AF=0.2305;AFR_AF=0.6286;EUR_AF=0.2555;SAS_AF=0.4366;AA=A|||;VT=SNP
8	60988669	rs2688653	C	A	100	PASS	AC=1002;AF=0.20008;AN=5008;NS=2504;DP=18206;EAS_AF=0.2262;AMR_AF=0.1628;AFR_AF=0.0809;EUR_AF=0.2416;SAS_AF=0.318;AA=C|||;VT=SNP
8	60989109	rs1520270	A	C	100	PASS	AC=2169;AF=0.433107;AN=5008;NS=2504;DP=17113;EAS_AF=0.4931;AMR_AF=0.2305;AFR_AF=0.6263;EUR_AF=0.2555;SAS_AF=0.4366;AA=C|||;VT=SNP
8	60989114	rs1520271	T	A	100	PASS	AC=1004;AF=0.200479;AN=5008;NS=2504;DP=17178;EAS_AF=0.2262;AMR_AF=0.1628;AFR_AF=0.0825;EUR_AF=0.2416;SAS_AF=0.318;AA=T|||;VT=SNP
8	60989401	rs78821359	G	C	100	PASS	AC=413;AF=0.0824681;AN=5008;NS=2504;DP=19027;EAS_AF=0.1419;AMR_AF=0.0231;AFR_AF=0.1725;EUR_AF=0.003;SAS_AF=0.0235;AA=G|||;VT=SNP
8	60990037	rs75894405	C	T	100	PASS	AC=983;AF=0.196286;AN=5008;NS=2504;DP=20560;EAS_AF=0.2073;AMR_AF=0.1628;AFR_AF=0.0825;EUR_AF=0.2396;SAS_AF=0.318;AA=C|||;VT=SNP
8	60990273	rs77756553	G	A	100	PASS	AC=725;AF=0.144768;AN=5008;NS=2504;DP=20863;EAS_AF=0.1429;AMR_AF=0.0418;AFR_AF=0.3896;EUR_AF=0.004;SAS_AF=0.0337;AA=g|||;VT=SNP
8	60991642	rs192700269	C	A	100	PASS	AC=13;AF=0.00259585;AN=5008;NS=2504;DP=20980;EAS_AF=0.0129;AMR_AF=0;AFR_AF=0;EUR_AF=0;SAS_AF=0;AA=C|||;VT=SNP
8	60992500	rs2611352	T	A	100	PASS	AC=2172;AF=0.433706;AN=5008;NS=2504;DP=19059;EAS_AF=0.4931;AMR_AF=0.2305;AFR_AF=0.6286;EUR_AF=0.2555;SAS_AF=0.4366;AA=A|||;VT=SNP
8	60992633	rs116447223	C	T	100	PASS	AC=344;AF=0.0686901;AN=5008;NS=2504;DP=19648;EAS_AF=0.1419;AMR_AF=0.0202;AFR_AF=0.1225;EUR_AF=0.002;SAS_AF=0.0235;AA=C|||;VT=SNP
8	60992837	rs188457409	G	A	100	PASS	AC=14;AF=0.00279553;AN=5008;NS=2504;DP=21370;EAS_AF=0.0139;AMR_AF=0;AFR_AF=0;EUR_AF=0;SAS_AF=0;AA=G|||;VT=SNP
8	60992854	rs2611353	G	A	100	PASS	AC=1047;AF=0.209065;AN=5008;NS=2504;DP=21965;EAS_AF=0.2262;AMR_AF=0.1643;AFR_AF=0.1142;EUR_AF=0.2416;SAS_AF=0.318;AA=G|||;VT=SNP
8	60993366	rs7817260	T	C	100	PASS	AC=2412;AF=0.481629;AN=5008;NS=2504;DP=18629;EAS_AF=0.4931;AMR_AF=0.2622;AFR_AF=0.7542;EUR_AF=0.3032;SAS_AF=0.4407;AA=C|||;VT=SNP
8	60993633	rs11992579	C	T	100	PASS	AC=413;AF=0.0824681;AN=5008;NS=2504;DP=18840;EAS_AF=0.1419;AMR_AF=0.0231;AFR_AF=0.1725;EUR_AF=0.003;SAS_AF=0.0235;AA=C|||;VT=SNP
8	60993697	rs2446691	A	G	100	PASS	AC=1004;AF=0.200479;AN=5008;NS=2504;DP=20342;EAS_AF=0.2262;AMR_AF=0.1628;AFR_AF=0.0825;EUR_AF=0.2416;SAS_AF=0.318;AA=A|||;VT=SNP
8	60993809	rs79724343	T	C	100	PASS	AC=727;AF=0.145168;AN=5008;NS=2504;DP=18897;EAS_AF=0.1429;AMR_AF=0.0418;AFR_AF=0.3911;EUR_AF=0.004;SAS_AF=0.0337;AA=t|||;VT=SNP
8	60993848	rs7821274	T	C	100	PASS	AC=726;AF=0.144968;AN=5008;NS=2504;DP=19078;EAS_AF=0.1429;AMR_AF=0.0418;AFR_AF=0.3903;EUR_AF=0.004;SAS_AF=0.0337;AA=C|||;VT=SNP
8	60994679	rs1850971	T	C	100	PASS	AC=1003;AF=0.20028;AN=5008;NS=2504;DP=21999;EAS_AF=0.2262;AMR_AF=0.1628;AFR_AF=0.0825;EUR_AF=0.2416;SAS_AF=0.317;AA=T|||;VT=SNP
8	60995494	rs115858764	G	A	100	PASS	AC=344;AF=0.0686901;AN=5008;NS=2504;DP=18983;EAS_AF=0.1419;AMR_AF=0.0202;AFR_AF=0.1225;EUR_AF=0.002;SAS_AF=0.0235;AA=G|||;VT=SNP
8	60995618	rs1850972	G	C	100	PASS	AC=1000;AF=0.199681;AN=5008;NS=2504;DP=18548;EAS_AF=0.2262;AMR_AF=0.1628;AFR_AF=0.0802;EUR_AF=0.2416;SAS_AF=0.317;AA=G|||;VT=SNP
8	60996098	rs939343	C	G	100	PASS	AC=1001;AF=0.19988;AN=5008;NS=2504;DP=15995;EAS_AF=0.2262;AMR_AF=0.1628;AFR_AF=0.0809;EUR_AF=0.2416;SAS_AF=0.317;AA=C|||;VT=SNP
8	60996257	rs939344	A	T	100	PASS	AC=1002;AF=0.20008;AN=5008;NS=2504;DP=15730;EAS_AF=0.2262;AMR_AF=0.1628;AFR_AF=0.0825;EUR_AF=0.2416;SAS_AF=0.316;AA=A|||;VT=SNP
8	60996330	rs2090729	C	G	100	PASS	AC=1167;AF=0.233027;AN=5008;NS=2504;DP=17598;EAS_AF=0.2639;AMR_AF=0.1787;AFR_AF=0.0832;EUR_AF=0.2753;SAS_AF=0.3988;AA=C|||;VT=SNP
8	60996357	rs7831932	T	A	100	PASS	AC=729;AF=0.145567;AN=5008;NS=2504;DP=18126;EAS_AF=0.1429;AMR_AF=0.0418;AFR_AF=0.3926;EUR_AF=0.004;SAS_AF=0.0337;AA=A|||;VT=SNP
8	60996579	rs7817306	C	T	100	PASS	AC=701;AF=0.139976;AN=5008;NS=2504;DP=16255;EAS_AF=0.1429;AMR_AF=0.0389;AFR_AF=0.3729;EUR_AF=0.004;SAS_AF=0.0337;AA=T|||;VT=SNP
8	60997051	rs997493	G	A	100	PASS	AC=1011;AF=0.201877;AN=5008;NS=2504;DP=19412;EAS_AF=0.2262;AMR_AF=0.1628;AFR_AF=0.0893;EUR_AF=0.2416;SAS_AF=0.316;AA=G|||;VT=SNP
8	60997355	rs1464327	T	C	100	PASS	AC=1164;AF=0.232428;AN=5008;NS=2504;DP=20302;EAS_AF=0.121;AMR_AF=0.5086;AFR_AF=0.0242;EUR_AF=0.4523;SAS_AF=0.2065;AA=T|||;VT=SNP
8	60997746	rs7831347	G	A	100	PASS	AC=688;AF=0.13738;AN=5008;NS=2504;DP=20680;EAS_AF=0.1429;AMR_AF=0.0389;AFR_AF=0.3631;EUR_AF=0.004;SAS_AF=0.0337;AA=G|||;VT=SNP
8	60998330	rs1464328	A	G	100	PASS	AC=2401;AF=0.479433;AN=5008;NS=2504;DP=18781;EAS_AF=0.4931;AMR_AF=0.2594;AFR_AF=0.7474;EUR_AF=0.3032;SAS_AF=0.4407;AA=G|||;VT=SNP
8	60998730	rs2611355	A	C	100	PASS	AC=1024;AF=0.204473;AN=5008;NS=2504;DP=18068;EAS_AF=0.246;AMR_AF=0.1628;AFR_AF=0.0825;EUR_AF=0.2416;SAS_AF=0.318;AA=A|||;VT=SNP
8	60998768	rs7836387	G	A	100	PASS	AC=673;AF=0.134385;AN=5008;NS=2504;DP=17546;EAS_AF=0.1429;AMR_AF=0.0389;AFR_AF=0.3517;EUR_AF=0.004;SAS_AF=0.0337;AA=A|||;VT=SNP
8	60999098	rs1980238	G	A	100	PASS	AC=631;AF=0.125998;AN=5008;NS=2504;DP=18780;EAS_AF=0.124;AMR_AF=0.0548;AFR_AF=0.2443;EUR_AF=0.0577;SAS_AF=0.089;AA=G|||;VT=SNP
8	61000576	rs1467300	A	C	100	PASS	AC=1323;AF=0.264177;AN=5008;NS=2504;DP=19277;EAS_AF=0.2669;AMR_AF=0.0937;AFR_AF=0.6104;EUR_AF=0.0616;SAS_AF=0.1227;AA=C|||;VT=SNP
8	61000585	rs1467299	C	T	100	PASS	AC=398;AF=0.0794728;AN=5008;NS=2504;DP=19128;EAS_AF=0.124;AMR_AF=0.0245;AFR_AF=0.1218;EUR_AF=0.0119;SAS_AF=0.0849;AA=C|||;VT=SNP
8	61000629	rs2611356	T	C	100	PASS	AC=3905;AF=0.779752;AN=5008;NS=2504;DP=18903;EAS_AF=0.6518;AMR_AF=0.7954;AFR_AF=0.8986;EUR_AF=0.7903;SAS_AF=0.729;AA=C|||;VT=SNP
8	61000638	rs1467298	A	G	100	PASS	AC=1077;AF=0.215056;AN=5008;NS=2504;DP=19224;EAS_AF=0.2262;AMR_AF=0.1657;AFR_AF=0.1362;EUR_AF=0.2416;SAS_AF=0.318;AA=A|||;VT=SNP
8	61001744	rs11984815	T	C	100	PASS	AC=686;AF=0.136981;AN=5008;NS=2504;DP=16787;EAS_AF=0.1429;AMR_AF=0.0403;AFR_AF=0.3608;EUR_AF=0.004;SAS_AF=0.0337;AA=T|||;VT=SNP
8	61001835	rs11995413	G	A	100	PASS	AC=387;AF=0.0772764;AN=5008;NS=2504;DP=17663;EAS_AF=0.1419;AMR_AF=0.0231;AFR_AF=0.1528;EUR_AF=0.003;SAS_AF=0.0235;AA=G|||;VT=SNP
8	61001911	rs2688651	G	A	100	PASS	AC=2404;AF=0.480032;AN=5008;NS=2504;DP=18634;EAS_AF=0.494;AMR_AF=0.2594;AFR_AF=0.7489;EUR_AF=0.3032;SAS_AF=0.4407;AA=A|||;VT=SNP
8	61001951	rs16925705	A	G	100	PASS	AC=690;AF=0.13778;AN=5008;NS=2504;DP=18787;EAS_AF=0.1429;AMR_AF=0.0389;AFR_AF=0.3646;EUR_AF=0.004;SAS_AF=0.0337;AA=G|||;VT=SNP
8	61002806	rs2681560	G	A	100	PASS	AC=1046;AF=0.208866;AN=5008;NS=2504;DP=19056;EAS_AF=0.2163;AMR_AF=0.1643;AFR_AF=0.1225;EUR_AF=0.2396;SAS_AF=0.318;AA=G|||;VT=SNP
8	61003194	rs16925712	T	C	100	PASS	AC=1359;AF=0.271366;AN=5008;NS=2504;DP=16973;EAS_AF=0.2768;AMR_AF=0.0951;AFR_AF=0.6278;EUR_AF=0.0636;SAS_AF=0.1227;AA=C|||;VT=SNP
8	61003228	rs16925714	A	T	100	PASS	AC=688;AF=0.13738;AN=5008;NS=2504;DP=17173;EAS_AF=0.1429;AMR_AF=0.0389;AFR_AF=0.3631;EUR_AF=0.004;SAS_AF=0.0337;AA=A|||;VT=SNP
8	61003897	rs6995588	C	T	100	PASS	AC=659;AF=0.131589;AN=5008;NS=2504;DP=18329;EAS_AF=0.1429;AMR_AF=0.0375;AFR_AF=0.3419;EUR_AF=0.004;SAS_AF=0.0337;AA=C|||;VT=SNP
8	61004035	rs142684303	T	A	100	PASS	AC=167;AF=0.0333466;AN=5008;NS=2504;DP=18857;EAS_AF=0.0377;AMR_AF=0.0173;AFR_AF=0.0023;EUR_AF=0.0338;SAS_AF=0.0818;AA=T|||;VT=SNP
8	61004320	rs2681561	C	A	100	PASS	AC=4026;AF=0.803914;AN=5008;NS=2504;DP=21828;EAS_AF=0.6508;AMR_AF=0.8012;AFR_AF=0.9856;EUR_AF=0.7932;SAS_AF=0.729;AA=A|||;VT=SNP
8	61005703	rs1850973	G	C	100	PASS	AC=785;AF=0.156749;AN=5008;NS=2504;DP=17170;EAS_AF=0.1339;AMR_AF=0.0605;AFR_AF=0.3487;EUR_AF=0.0596;SAS_AF=0.089;AA=C|||;VT=SNP
8	61005813	rs1520275	G	A	100	PASS	AC=785;AF=0.156749;AN=5008;NS=2504;DP=20931;EAS_AF=0.1339;AMR_AF=0.0605;AFR_AF=0.3487;EUR_AF=0.0596;SAS_AF=0.089;AA=G|||;VT=SNP
8	61005850	rs2688650	T	C	100	PASS	AC=1795;AF=0.358427;AN=5008;NS=2504;DP=21656;EAS_AF=0.3502;AMR_AF=0.2248;AFR_AF=0.444;EUR_AF=0.2992;SAS_AF=0.407;AA=T|||;VT=SNP
8	61006782	rs73686308	A	G	100	PASS	AC=398;AF=0.0794728;AN=5008;NS=2504;DP=21874;EAS_AF=0.1379;AMR_AF=0.0231;AFR_AF=0.1649;EUR_AF=0.002;SAS_AF=0.0235;AA=A|||;VT=SNP
8	61007109	rs2611357	C	T	100	PASS	AC=1244;AF=0.248403;AN=5008;NS=2504;DP=19578;EAS_AF=0.2411;AMR_AF=0.1988;AFR_AF=0.2118;EUR_AF=0.2883;SAS_AF=0.2996;AA=T|||;VT=SNP
8	61007148	rs2681562	C	G	100	PASS	AC=1244;AF=0.248403;AN=5008;NS=2504;DP=19480;EAS_AF=0.2411;AMR_AF=0.1974;AFR_AF=0.2126;EUR_AF=0.2883;SAS_AF=0.2996;AA=C|||;VT=SNP
8	61007748	rs1520277	T	C	100	PASS	AC=1239;AF=0.247404;AN=5008;NS=2504;DP=14866;EAS_AF=0.251;AMR_AF=0.1974;AFR_AF=0.2005;EUR_AF=0.2903;SAS_AF=0.2986;AA=T|||;VT=SNP
8	61007839	rs2681563	T	C	100	PASS	AC=1664;AF=0.332268;AN=5008;NS=2504;DP=13011;EAS_AF=0.3571;AMR_AF=0.2233;AFR_AF=0.3533;EUR_AF=0.3012;SAS_AF=0.3875;AA=C|||;VT=SNP
8	61007868	rs7819741	A	C	100	PASS	AC=439;AF=0.0876597;AN=5008;NS=2504;DP=15252;EAS_AF=0.1161;AMR_AF=0.0259;AFR_AF=0.1543;EUR_AF=0.0129;SAS_AF=0.089;AA=a|||;VT=SNP
8	61008086	rs75451067	C	T	100	PASS	AC=427;AF=0.0852636;AN=5008;NS=2504;DP=16527;EAS_AF=0.1062;AMR_AF=0.0259;AFR_AF=0.1543;EUR_AF=0.0109;SAS_AF=0.089;AA=C|||;VT=SNP
8	61008129	rs1523313	A	G	100	PASS	AC=1239;AF=0.247404;AN=5008;NS=2504;DP=16318;EAS_AF=0.251;AMR_AF=0.1974;AFR_AF=0.2005;EUR_AF=0.2903;SAS_AF=0.2986;AA=G|||;VT=SNP
8	61008396	rs2611359	A	T	100	PASS	AC=1229;AF=0.245407;AN=5008;NS=2504;DP=18788;EAS_AF=0.2421;AMR_AF=0.1974;AFR_AF=0.2012;EUR_AF=0.2883;SAS_AF=0.2986;AA=T|||;VT=SNP
8	61008581	rs2688649	A	G	100	PASS	AC=1239;AF=0.247404;AN=5008;NS=2504;DP=20315;EAS_AF=0.251;AMR_AF=0.1974;AFR_AF=0.2005;EUR_AF=0.2903;SAS_AF=0.2986;AA=G|||;VT=SNP
8	61008986	rs2611360	A	G	100	PASS	AC=1432;AF=0.285942;AN=5008;NS=2504;DP=21302;EAS_AF=0.2966;AMR_AF=0.2147;AFR_AF=0.2027;EUR_AF=0.3241;SAS_AF=0.3988;AA=A|||;VT=SNP
8	61009024	rs138923111	T	A	100	PASS	AC=12;AF=0.00239617;AN=5008;NS=2504;DP=20027;EAS_AF=0.0109;AMR_AF=0;AFR_AF=0;EUR_AF=0;SAS_AF=0.001;AA=T|||;VT=SNP
8	61009828	rs1523312	G	A	100	PASS	AC=2517;AF=0.502596;AN=5008;NS=2504;DP=20132;EAS_AF=0.5516;AMR_AF=0.2795;AFR_AF=0.6967;EUR_AF=0.333;SAS_AF=0.5225;AA=A|||;VT=SNP
8	61010264	rs9650197	C	T	100	PASS	AC=1158;AF=0.23123;AN=5008;NS=2504;DP=14768;EAS_AF=0.1062;AMR_AF=0.5014;AFR_AF=0.0393;EUR_AF=0.4503;SAS_AF=0.2025;AA=c|||;VT=SNP
8	61011270	rs117909755	G	A	100	PASS	AC=17;AF=0.00339457;AN=5008;NS=2504;DP=18307;EAS_AF=0.0169;AMR_AF=0;AFR_AF=0;EUR_AF=0;SAS_AF=0;AA=G|||;VT=SNP
8	61011679	rs80161938	G	A	100	PASS	AC=584;AF=0.116613;AN=5008;NS=2504;DP=18894;EAS_AF=0.121;AMR_AF=0.0548;AFR_AF=0.1528;EUR_AF=0.0567;SAS_AF=0.1687;AA=G|||;VT=SNP
8	61011719	rs1589299	A	G	100	PASS	AC=2300;AF=0.459265;AN=5008;NS=2504;DP=21560;EAS_AF=0.4931;AMR_AF=0.2651;AFR_AF=0.6838;EUR_AF=0.3091;SAS_AF=0.4131;AA=G|||;VT=SNP
8	61012151	rs4737552	A	C	100	PASS	AC=937;AF=0.187101;AN=5008;NS=2504;DP=20390;EAS_AF=0.131;AMR_AF=0.0965;AFR_AF=0.289;EUR_AF=0.1431;SAS_AF=0.2168;AA=C|||;VT=SNP
8	61012418	rs76618031	G	A	100	PASS	AC=151;AF=0.0301518;AN=5008;NS=2504;DP=18049;EAS_AF=0.1389;AMR_AF=0.0029;AFR_AF=0.0008;EUR_AF=0.002;SAS_AF=0.0061;AA=G|||;VT=SNP
8	61012530	rs11776075	C	T	100	PASS	AC=1134;AF=0.226438;AN=5008;NS=2504;DP=19979;EAS_AF=0.1062;AMR_AF=0.5014;AFR_AF=0.0227;EUR_AF=0.4493;SAS_AF=0.2014;AA=C|||;VT=SNP
8	61012800	rs4548170	C	T	100	PASS	AC=670;AF=0.133786;AN=5008;NS=2504;DP=18789;EAS_AF=0.121;AMR_AF=0.0591;AFR_AF=0.2163;EUR_AF=0.0567;SAS_AF=0.1677;AA=C|||;VT=SNP
8	61013042	rs4377952	A	T	100	PASS	AC=924;AF=0.184505;AN=5008;NS=2504;DP=19986;EAS_AF=0.121;AMR_AF=0.0965;AFR_AF=0.2882;EUR_AF=0.1412;SAS_AF=0.2168;AA=A|||;VT=SNP
8	61013079	rs4419800	G	A	100	PASS	AC=924;AF=0.184505;AN=5008;NS=2504;DP=20845;EAS_AF=0.121;AMR_AF=0.0965;AFR_AF=0.2882;EUR_AF=0.1412;SAS_AF=0.2168;AA=G|||;VT=SNP
8	61013660	rs2611362	C	T	100	PASS	AC=1346;AF=0.26877;AN=5008;NS=2504;DP=16644;EAS_AF=0.3611;AMR_AF=0.1686;AFR_AF=0.3835;EUR_AF=0.166;SAS_AF=0.1953;AA=C|||;VT=SNP
8	61015172	rs9969570	G	A	100	PASS	AC=923;AF=0.184305;AN=5008;NS=2504;DP=16123;EAS_AF=0.121;AMR_AF=0.0951;AFR_AF=0.2882;EUR_AF=0.1412;SAS_AF=0.2168;AA=A|||;VT=SNP
8	61016310	rs6994120	A	G	100	PASS	AC=719;AF=0.14357;AN=5008;NS=2504;DP=22249;EAS_AF=0.131;AMR_AF=0.0591;AFR_AF=0.2436;EUR_AF=0.0586;SAS_AF=0.1687;AA=A|||;VT=SNP
8	61017042	rs139706134	G	A	100	PASS	AC=24;AF=0.00479233;AN=5008;NS=2504;DP=19714;EAS_AF=0.0218;AMR_AF=0;AFR_AF=0.0008;EUR_AF=0;SAS_AF=0.001;AA=G|||;VT=SNP
8	61017878	rs62509882	A	G	100	PASS	AC=937;AF=0.187101;AN=5008;NS=2504;DP=14717;EAS_AF=0.131;AMR_AF=0.0965;AFR_AF=0.2882;EUR_AF=0.1431;SAS_AF=0.2178;AA=G|||;VT=SNP
8	61018594	rs62509883	C	G	100	PASS	AC=938;AF=0.1873;AN=5008;NS=2504;DP=19816;EAS_AF=0.131;AMR_AF=0.0965;AFR_AF=0.2897;EUR_AF=0.1431;SAS_AF=0.2168;AA=G|||;VT=SNP
8	61020357	rs16925745	C	T	100	PASS	AC=27;AF=0.00539137;AN=5008;NS=2504;DP=20610;EAS_AF=0.0268;AMR_AF=0;AFR_AF=0;EUR_AF=0;SAS_AF=0;AA=C|||;VT=SNP
8	61020386	rs62509884	T	G	100	PASS	AC=938;AF=0.1873;AN=5008;NS=2504;DP=20227;EAS_AF=0.1329;AMR_AF=0.0965;AFR_AF=0.2882;EUR_AF=0.1431;SAS_AF=0.2168;AA=T|||;VT=SNP
8	61020511	rs117494287	G	C	100	PASS	AC=209;AF=0.0417332;AN=5008;NS=2504;DP=21927;EAS_AF=0.0476;AMR_AF=0.0173;AFR_AF=0.0023;EUR_AF=0.0348;SAS_AF=0.1135;AA=G|||;VT=SNP
8	61020895	rs7822705	A	G	100	PASS	AC=935;AF=0.186701;AN=5008;NS=2504;DP=20371;EAS_AF=0.131;AMR_AF=0.0965;AFR_AF=0.2874;EUR_AF=0.1431;SAS_AF=0.2168;AA=A|||;VT=SNP
8	61021463	rs1464627	A	G	100	PASS	AC=2344;AF=0.468051;AN=5008;NS=2504;DP=23257;EAS_AF=0.499;AMR_AF=0.2651;AFR_AF=0.7133;EUR_AF=0.3082;SAS_AF=0.4131;AA=G|||;VT=SNP
8	61021843	rs16925756	T	C	100	PASS	AC=936;AF=0.186901;AN=5008;NS=2504;DP=21403;EAS_AF=0.131;AMR_AF=0.0965;AFR_AF=0.289;EUR_AF=0.1421;SAS_AF=0.2168;AA=C|||;VT=SNP
8	61021866	rs2611363	C	A	100	PASS	AC=667;AF=0.133187;AN=5008;NS=2504;DP=21987;EAS_AF=0.2242;AMR_AF=0.1081;AFR_AF=0.0325;EUR_AF=0.163;SAS_AF=0.1626;AA=C|||;VT=SNP
8	61021874	rs12680159	T	C	100	PASS	AC=174;AF=0.0347444;AN=5008;NS=2504;DP=22003;EAS_AF=0.1429;AMR_AF=0.0058;AFR_AF=0.0008;EUR_AF=0.002;SAS_AF=0.0235;AA=T|||;VT=SNP
8	61022106	rs147688317	A	C	100	PASS	AC=17;AF=0.00339457;AN=5008;NS=2504;DP=19418;EAS_AF=0.0169;AMR_AF=0;AFR_AF=0;EUR_AF=0;SAS_AF=0;AA=A|||;VT=SNP
8	61022418	rs1464325	C	G	100	PASS	AC=667;AF=0.133187;AN=5008;NS=2504;DP=19117;EAS_AF=0.2252;AMR_AF=0.1081;AFR_AF=0.0325;EUR_AF=0.162;SAS_AF=0.1626;AA=C|||;VT=SNP
8	61022672	rs2611364	T	G	100	PASS	AC=2635;AF=0.526158;AN=5008;NS=2504;DP=18455;EAS_AF=0.5466;AMR_AF=0.2853;AFR_AF=0.7769;EUR_AF=0.3429;SAS_AF=0.5256;AA=G|||;VT=SNP
8	61023471	rs7836856	A	G	100	PASS	AC=940;AF=0.1877;AN=5008;NS=2504;DP=14707;EAS_AF=0.131;AMR_AF=0.0965;AFR_AF=0.2912;EUR_AF=0.1431;SAS_AF=0.2168;AA=G|||;VT=SNP
8	61023490	rs7820684	T	A	100	PASS	AC=683;AF=0.136382;AN=5008;NS=2504;DP=14693;EAS_AF=0.131;AMR_AF=0.0591;AFR_AF=0.2163;EUR_AF=0.0586;SAS_AF=0.1687;AA=T|||;VT=SNP
8	61024369	rs62509899	G	A	100	PASS	AC=907;AF=0.18111;AN=5008;NS=2504;DP=20866;EAS_AF=0.131;AMR_AF=0.0965;AFR_AF=0.264;EUR_AF=0.1431;SAS_AF=0.2198;AA=A|||;VT=SNP
8	61024563	rs62509900	T	C	100	PASS	AC=904;AF=0.180511;AN=5008;NS=2504;DP=19405;EAS_AF=0.131;AMR_AF=0.0965;AFR_AF=0.264;EUR_AF=0.1431;SAS_AF=0.2168;AA=t|||;VT=SNP
8	61024975	rs62509901	C	T	100	PASS	AC=940;AF=0.1877;AN=5008;NS=2504;DP=13856;EAS_AF=0.131;AMR_AF=0.0965;AFR_AF=0.2912;EUR_AF=0.1431;SAS_AF=0.2168;AA=T|||;VT=SNP
8	61025466	rs2688661	C	T	100	PASS	AC=2284;AF=0.45607;AN=5008;NS=2504;DP=14056;EAS_AF=0.499;AMR_AF=0.2478;AFR_AF=0.677;EUR_AF=0.3082;SAS_AF=0.4131;AA=t|||;VT=SNP
8	61026032	rs1961530	A	G	100	PASS	AC=2252;AF=0.449681;AN=5008;NS=2504;DP=18822;EAS_AF=0.499;AMR_AF=0.2478;AFR_AF=0.6528;EUR_AF=0.3082;SAS_AF=0.4131;AA=G|||;VT=SNP
8	61026518	rs2681533	G	T	100	PASS	AC=1342;AF=0.267971;AN=5008;NS=2504;DP=18205;EAS_AF=0.3671;AMR_AF=0.1671;AFR_AF=0.3767;EUR_AF=0.165;SAS_AF=0.1963;AA=G|||;VT=SNP
8	61026805	rs4738792	C	T	100	PASS	AC=699;AF=0.139577;AN=5008;NS=2504;DP=15410;EAS_AF=0.1319;AMR_AF=0.0591;AFR_AF=0.2284;EUR_AF=0.0586;SAS_AF=0.1677;AA=C|||;VT=SNP
8	61026926	rs4738793	A	C	100	PASS	AC=983;AF=0.196286;AN=5008;NS=2504;DP=13821;EAS_AF=0.1319;AMR_AF=0.0994;AFR_AF=0.3139;EUR_AF=0.1511;SAS_AF=0.2188;AA=C|||;VT=SNP
8	61027055	rs2688660	A	T	100	PASS	AC=1223;AF=0.244209;AN=5008;NS=2504;DP=13433;EAS_AF=0.3671;AMR_AF=0.1585;AFR_AF=0.2912;EUR_AF=0.165;SAS_AF=0.1963;AA=A|||;VT=SNP
8	61027433	rs17341979	T	A	100	PASS	AC=972;AF=0.194089;AN=5008;NS=2504;DP=15569;EAS_AF=0.1319;AMR_AF=0.098;AFR_AF=0.3139;EUR_AF=0.1431;SAS_AF=0.2168;AA=A|||;VT=SNP
8	61027810	rs16925766	C	A	100	PASS	AC=389;AF=0.0776757;AN=5008;NS=2504;DP=18799;EAS_AF=0.1319;AMR_AF=0.0476;AFR_AF=0.0015;EUR_AF=0.0557;SAS_AF=0.1687;AA=C|||;VT=SNP
8	61028037	rs16925769	A	G	100	PASS	AC=635;AF=0.126797;AN=5008;NS=2504;DP=17991;EAS_AF=0.1319;AMR_AF=0.0576;AFR_AF=0.1808;EUR_AF=0.0586;SAS_AF=0.1677;AA=T|||;VT=SNP
8	61028411	rs16918817	A	C	100	PASS	AC=959;AF=0.191494;AN=5008;NS=2504;DP=18801;EAS_AF=0.1319;AMR_AF=0.098;AFR_AF=0.3033;EUR_AF=0.1441;SAS_AF=0.2168;AA=C|||;VT=SNP
8	61028537	rs16918821	C	A	100	PASS	AC=958;AF=0.191294;AN=5008;NS=2504;DP=20226;EAS_AF=0.1319;AMR_AF=0.098;AFR_AF=0.3033;EUR_AF=0.1431;SAS_AF=0.2168;AA=A|||;VT=SNP
8	61029613	rs16925773	T	G	100	PASS	AC=971;AF=0.19389;AN=5008;NS=2504;DP=15257;EAS_AF=0.1319;AMR_AF=0.098;AFR_AF=0.3132;EUR_AF=0.1431;SAS_AF=0.2168;AA=G|||;VT=SNP
8	61029677	rs117050977	A	G	100	PASS	AC=22;AF=0.00439297;AN=5008;NS=2504;DP=16376;EAS_AF=0.0208;AMR_AF=0;AFR_AF=0;EUR_AF=0;SAS_AF=0.001;AA=A|||;VT=SNP
8	61029788	rs2030378	A	G	100	PASS	AC=1319;AF=0.263379;AN=5008;NS=2504;DP=17890;EAS_AF=0.3671;AMR_AF=0.1657;AFR_AF=0.3593;EUR_AF=0.166;SAS_AF=0.1963;AA=A|||;VT=SNP
8	61029980	rs62509902	C	A	100	PASS	AC=614;AF=0.122604;AN=5008;NS=2504;DP=15508;EAS_AF=0.1319;AMR_AF=0.0562;AFR_AF=0.1657;EUR_AF=0.0586;SAS_AF=0.1677;AA=C|||;VT=SNP
8	61030385	rs4738794	C	T	100	PASS	AC=955;AF=0.190695;AN=5008;NS=2504;DP=16821;EAS_AF=0.1319;AMR_AF=0.098;AFR_AF=0.3018;EUR_AF=0.1421;SAS_AF=0.2168;AA=C|||;VT=SNP
8	61031293	rs62509903	A	T	100	PASS	AC=743;AF=0.148363;AN=5008;NS=2504;DP=21547;EAS_AF=0.1349;AMR_AF=0.062;AFR_AF=0.2579;EUR_AF=0.0586;SAS_AF=0.1677;AA=T|||;VT=SNP
8	61031691	rs118186030	C	A	100	PASS	AC=17;AF=0.00339457;AN=5008;NS=2504;DP=18535;EAS_AF=0.0169;AMR_AF=0;AFR_AF=0;EUR_AF=0;SAS_AF=0;AA=C|||;VT=SNP
8	61031977	rs2611365	G	A	100	PASS	AC=2248;AF=0.448882;AN=5008;NS=2504;DP=17726;EAS_AF=0.502;AMR_AF=0.2421;AFR_AF=0.6498;EUR_AF=0.3091;SAS_AF=0.4131;AA=A|||;VT=SNP
8	61032228	rs2611366	T	C	100	PASS	AC=2304;AF=0.460064;AN=5008;NS=2504;DP=17560;EAS_AF=0.502;AMR_AF=0.2594;AFR_AF=0.6831;EUR_AF=0.3091;SAS_AF=0.4131;AA=C|||;VT=SNP
8	61032713	rs939341	T	G	100	PASS	AC=664;AF=0.132588;AN=5008;NS=2504;DP=18149;EAS_AF=0.2242;AMR_AF=0.1081;AFR_AF=0.0287;EUR_AF=0.162;SAS_AF=0.1656;AA=T|||;VT=SNP
8	61033905	rs9298025	C	T	100	PASS	AC=1165;AF=0.232628;AN=5008;NS=2504;DP=18001;EAS_AF=0.1359;AMR_AF=0.1081;AFR_AF=0.4448;EUR_AF=0.1441;SAS_AF=0.2249;AA=T|||;VT=SNP
8	61034168	rs2250023	T	G	100	PASS	AC=1056;AF=0.210863;AN=5008;NS=2504;DP=13423;EAS_AF=0.3661;AMR_AF=0.1484;AFR_AF=0.177;EUR_AF=0.165;SAS_AF=0.1881;AA=T|||;VT=SNP
8	61034364	rs62509904	C	T	100	PASS	AC=1122;AF=0.224042;AN=5008;NS=2504;DP=11410;EAS_AF=0.1359;AMR_AF=0.1095;AFR_AF=0.4297;EUR_AF=0.1441;SAS_AF=0.2004;AA=c|||;VT=SNP
8	61034411	rs62509905	C	A	100	PASS	AC=952;AF=0.190096;AN=5008;NS=2504;DP=11738;EAS_AF=0.1359;AMR_AF=0.072;AFR_AF=0.4024;EUR_AF=0.0606;SAS_AF=0.1759;AA=C|||;VT=SNP
8	61034646	rs58381151	G	T	100	PASS	AC=1149;AF=0.229433;AN=5008;NS=2504;DP=11691;EAS_AF=0.1349;AMR_AF=0.1095;AFR_AF=0.4327;EUR_AF=0.1441;SAS_AF=0.2249;AA=G|||;VT=SNP
8	61035433	rs11998573	G	A	100	PASS	AC=949;AF=0.189497;AN=5008;NS=2504;DP=19121;EAS_AF=0.1339;AMR_AF=0.072;AFR_AF=0.4024;EUR_AF=0.0596;SAS_AF=0.1759;AA=G|||;VT=SNP
8	61035873	rs2681553	T	C	100	PASS	AC=3816;AF=0.761981;AN=5008;NS=2504;DP=18819;EAS_AF=0.6498;AMR_AF=0.7896;AFR_AF=0.8404;EUR_AF=0.7913;SAS_AF=0.7219;AA=C|||;VT=SNP
8	61036086	rs2681552	T	C	100	PASS	AC=2705;AF=0.540136;AN=5008;NS=2504;DP=18168;EAS_AF=0.5595;AMR_AF=0.2853;AFR_AF=0.8169;EUR_AF=0.3449;SAS_AF=0.5276;AA=C|||;VT=SNP
8	61036295	rs16925798	C	T	100	PASS	AC=949;AF=0.189497;AN=5008;NS=2504;DP=18412;EAS_AF=0.1339;AMR_AF=0.072;AFR_AF=0.4024;EUR_AF=0.0596;SAS_AF=0.1759;AA=C|||;VT=SNP
8	61036528	rs16925801	G	T	100	PASS	AC=949;AF=0.189497;AN=5008;NS=2504;DP=18833;EAS_AF=0.1339;AMR_AF=0.072;AFR_AF=0.4024;EUR_AF=0.0596;SAS_AF=0.1759;AA=G|||;VT=SNP
8	61036683	rs2611367	G	A	100	PASS	AC=1046;AF=0.208866;AN=5008;NS=2504;DP=17066;EAS_AF=0.3681;AMR_AF=0.1484;AFR_AF=0.1679;EUR_AF=0.165;SAS_AF=0.1881;AA=G|||;VT=SNP
8	61036877	rs16925802	C	T	100	PASS	AC=1147;AF=0.229034;AN=5008;NS=2504;DP=15580;EAS_AF=0.1339;AMR_AF=0.1095;AFR_AF=0.4312;EUR_AF=0.1451;SAS_AF=0.2249;AA=T|||;VT=SNP
8	61037121	rs62509907	T	C	100	PASS	AC=949;AF=0.189497;AN=5008;NS=2504;DP=10118;EAS_AF=0.1339;AMR_AF=0.072;AFR_AF=0.4024;EUR_AF=0.0596;SAS_AF=0.1759;AA=T|||;VT=SNP
8	61037326	rs10957120	C	T	100	PASS	AC=1039;AF=0.207468;AN=5008;NS=2504;DP=16382;EAS_AF=0.3681;AMR_AF=0.147;AFR_AF=0.1634;EUR_AF=0.165;SAS_AF=0.1881;AA=C|||;VT=SNP
8	61037660	rs58638220	G	A	100	PASS	AC=948;AF=0.189297;AN=5008;NS=2504;DP=25495;EAS_AF=0.1339;AMR_AF=0.072;AFR_AF=0.4017;EUR_AF=0.0596;SAS_AF=0.1759;AA=G|||;VT=SNP
8	61037963	rs59899565	G	A	100	PASS	AC=949;AF=0.189497;AN=5008;NS=2504;DP=23208;EAS_AF=0.1339;AMR_AF=0.072;AFR_AF=0.4024;EUR_AF=0.0596;SAS_AF=0.1759;AA=A|||;VT=SNP
8	61038679	rs138940553	T	G	100	PASS	AC=948;AF=0.189297;AN=5008;NS=2504;DP=19740;EAS_AF=0.1339;AMR_AF=0.072;AFR_AF=0.4017;EUR_AF=0.0596;SAS_AF=0.1759;AA=G|||;VT=SNP
8	61038803	rs111263389	G	C	100	PASS	AC=2290;AF=0.457268;AN=5008;NS=2504;DP=21786;EAS_AF=0.502;AMR_AF=0.2594;AFR_AF=0.6717;EUR_AF=0.3101;SAS_AF=0.4131;AA=g|||;VT=SNP
8	61039025	rs4424242	T	C	100	PASS	AC=949;AF=0.189497;AN=5008;NS=2504;DP=21788;EAS_AF=0.1339;AMR_AF=0.072;AFR_AF=0.4024;EUR_AF=0.0596;SAS_AF=0.1759;AA=T|||;VT=SNP
8	61039370	rs7461742	A	G	100	PASS	AC=948;AF=0.189297;AN=5008;NS=2504;DP=19769;EAS_AF=0.1339;AMR_AF=0.072;AFR_AF=0.4017;EUR_AF=0.0596;SAS_AF=0.1759;AA=A|||;VT=SNP
8	61039549	rs4270953	T	C	100	PASS	AC=2665;AF=0.532149;AN=5008;NS=2504;DP=19899;EAS_AF=0.5496;AMR_AF=0.2853;AFR_AF=0.7958;EUR_AF=0.3449;SAS_AF=0.5256;AA=C|||;VT=SNP
8	61039550	rs138941971	G	A	100	PASS	AC=949;AF=0.189497;AN=5008;NS=2504;DP=19635;EAS_AF=0.1339;AMR_AF=0.072;AFR_AF=0.4024;EUR_AF=0.0596;SAS_AF=0.1759;AA=A|||;VT=SNP
8	61039988	rs6471847	G	A	100	PASS	AC=1147;AF=0.229034;AN=5008;NS=2504;DP=19294;EAS_AF=0.1339;AMR_AF=0.1095;AFR_AF=0.4312;EUR_AF=0.1451;SAS_AF=0.2249;AA=A|||;VT=SNP
8	61040446	rs180932468	G	T	100	PASS	AC=26;AF=0.00519169;AN=5008;NS=2504;DP=20386;EAS_AF=0.0258;AMR_AF=0;AFR_AF=0;EUR_AF=0;SAS_AF=0;AA=G|||;VT=SNP
8	61040461	rs56897781	A	T	100	PASS	AC=1149;AF=0.229433;AN=5008;NS=2504;DP=20617;EAS_AF=0.1339;AMR_AF=0.1124;AFR_AF=0.4312;EUR_AF=0.1451;SAS_AF=0.2249;AA=T|||;VT=SNP
8	61040463	rs59580018	C	A	100	PASS	AC=948;AF=0.189297;AN=5008;NS=2504;DP=20720;EAS_AF=0.1339;AMR_AF=0.072;AFR_AF=0.4017;EUR_AF=0.0596;SAS_AF=0.1759;AA=C|||;VT=SNP
8	61041678	rs62509911	T	C	100	PASS	AC=943;AF=0.188299;AN=5008;NS=2504;DP=19652;EAS_AF=0.1339;AMR_AF=0.072;AFR_AF=0.3979;EUR_AF=0.0596;SAS_AF=0.1759;AA=T|||;VT=SNP
8	61042085	rs2176836	T	C	100	PASS	AC=2257;AF=0.450679;AN=5008;NS=2504;DP=21459;EAS_AF=0.504;AMR_AF=0.2594;AFR_AF=0.6445;EUR_AF=0.3111;SAS_AF=0.4131;AA=C|||;VT=SNP
8	61043183	rs12708000	G	A	100	PASS	AC=1121;AF=0.223842;AN=5008;NS=2504;DP=19614;EAS_AF=0.0982;AMR_AF=0.5043;AFR_AF=0.0227;EUR_AF=0.4463;SAS_AF=0.1973;AA=G|||;VT=SNP
8	61043241	rs1965457	C	G	100	PASS	AC=947;AF=0.189097;AN=5008;NS=2504;DP=18197;EAS_AF=0.1339;AMR_AF=0.072;AFR_AF=0.4017;EUR_AF=0.0586;SAS_AF=0.1759;AA=C|||;VT=SNP
8	61043327	rs1965456	C	T	100	PASS	AC=947;AF=0.189097;AN=5008;NS=2504;DP=18799;EAS_AF=0.1339;AMR_AF=0.072;AFR_AF=0.4017;EUR_AF=0.0586;SAS_AF=0.1759;AA=C|||;VT=SNP
8	61043814	rs59103400	G	A	100	PASS	AC=947;AF=0.189097;AN=5008;NS=2504;DP=16597;EAS_AF=0.1339;AMR_AF=0.072;AFR_AF=0.4017;EUR_AF=0.0586;SAS_AF=0.1759;AA=G|||;VT=SNP
8	61045116	rs11992705	T	C	100	PASS	AC=959;AF=0.191494;AN=5008;NS=2504;DP=22515;EAS_AF=0.1349;AMR_AF=0.072;AFR_AF=0.4017;EUR_AF=0.0696;SAS_AF=0.1759;AA=T|||;VT=SNP
8	61045361	rs11992804	T	C	100	PASS	AC=974;AF=0.194489;AN=5008;NS=2504;DP=23036;EAS_AF=0.1349;AMR_AF=0.072;AFR_AF=0.413;EUR_AF=0.0696;SAS_AF=0.1759;AA=C|||;VT=SNP
8	61045846	rs1829519	G	T	100	PASS	AC=1038;AF=0.207268;AN=5008;NS=2504;DP=21257;EAS_AF=0.3681;AMR_AF=0.147;AFR_AF=0.1634;EUR_AF=0.165;SAS_AF=0.1871;AA=G|||;VT=SNP
8	61045969	rs62509914	C	T	100	PASS	AC=615;AF=0.122804;AN=5008;NS=2504;DP=18726;EAS_AF=0.1339;AMR_AF=0.0562;AFR_AF=0.1589;EUR_AF=0.0686;SAS_AF=0.1656;AA=C|||;VT=SNP
8	61046337	rs11993797	T	C	100	PASS	AC=965;AF=0.192692;AN=5008;NS=2504;DP=18660;EAS_AF=0.1359;AMR_AF=0.072;AFR_AF=0.4047;EUR_AF=0.0706;SAS_AF=0.1759;AA=T|||;VT=SNP
8	61046648	rs11997938	A	G	100	PASS	AC=1158;AF=0.23123;AN=5008;NS=2504;DP=19150;EAS_AF=0.1369;AMR_AF=0.1066;AFR_AF=0.4334;EUR_AF=0.1531;SAS_AF=0.2239;AA=A|||;VT=SNP
8	61046885	rs2611368	C	T	100	PASS	AC=2277;AF=0.454673;AN=5008;NS=2504;DP=15395;EAS_AF=0.5337;AMR_AF=0.2709;AFR_AF=0.6551;EUR_AF=0.3141;SAS_AF=0.3773;AA=T|||;VT=SNP
8	61047401	rs2611369	C	T	100	PASS	AC=2479;AF=0.495008;AN=5008;NS=2504;DP=18049;EAS_AF=0.5337;AMR_AF=0.3012;AFR_AF=0.711;EUR_AF=0.3777;SAS_AF=0.4213;AA=T|||;VT=SNP
8	61048614	rs2681549	A	C	100	PASS	AC=2378;AF=0.47484;AN=5008;NS=2504;DP=19179;EAS_AF=0.5506;AMR_AF=0.2954;AFR_AF=0.6339;EUR_AF=0.3757;SAS_AF=0.411;AA=A|||;VT=SNP
8	61050015	rs11781466	T	C	100	PASS	AC=1223;AF=0.244209;AN=5008;NS=2504;DP=19899;EAS_AF=0.1369;AMR_AF=0.4784;AFR_AF=0.084;EUR_AF=0.4036;SAS_AF=0.2413;AA=T|||;VT=SNP
8	61050200	rs2681548	G	A	100	PASS	AC=1341;AF=0.267772;AN=5008;NS=2504;DP=18599;EAS_AF=0.37;AMR_AF=0.2233;AFR_AF=0.205;EUR_AF=0.3022;SAS_AF=0.2434;AA=G|||;VT=SNP
8	61050211	rs2611370	T	G	100	PASS	AC=1341;AF=0.267772;AN=5008;NS=2504;DP=18298;EAS_AF=0.369;AMR_AF=0.2248;AFR_AF=0.205;EUR_AF=0.3022;SAS_AF=0.2434;AA=T|||;VT=SNP
8	61050291	rs13254918	G	A	100	PASS	AC=1141;AF=0.227835;AN=5008;NS=2504;DP=18295;EAS_AF=0.1369;AMR_AF=0.4741;AFR_AF=0.025;EUR_AF=0.4016;SAS_AF=0.2423;AA=G|||;VT=SNP
8	61050592	rs2681547	A	T	100	PASS	AC=1361;AF=0.271765;AN=5008;NS=2504;DP=17778;EAS_AF=0.3681;AMR_AF=0.2262;AFR_AF=0.2209;EUR_AF=0.3022;SAS_AF=0.2423;AA=A|||;VT=SNP
8	61050865	rs12681527	A	G	100	PASS	AC=1669;AF=0.333267;AN=5008;NS=2504;DP=16375;EAS_AF=0.1369;AMR_AF=0.513;AFR_AF=0.3873;EUR_AF=0.4225;SAS_AF=0.2434;AA=a|||;VT=SNP
8	61051128	rs13263818	C	T	100	PASS	AC=1171;AF=0.233826;AN=5008;NS=2504;DP=21922;EAS_AF=0.1369;AMR_AF=0.4784;AFR_AF=0.0446;EUR_AF=0.4036;SAS_AF=0.2413;AA=C|||;VT=SNP
8	61051365	rs73683305	T	C	100	PASS	AC=443;AF=0.0884585;AN=5008;NS=2504;DP=19361;EAS_AF=0.0506;AMR_AF=0.0548;AFR_AF=0.0991;EUR_AF=0.0527;SAS_AF=0.1738;AA=T|||;VT=SNP
8	61051795	rs11779794	G	T	100	PASS	AC=1669;AF=0.333267;AN=5008;NS=2504;DP=17674;EAS_AF=0.1369;AMR_AF=0.513;AFR_AF=0.3873;EUR_AF=0.4225;SAS_AF=0.2434;AA=G|||;VT=SNP
8	61051949	rs62509915	C	A	100	PASS	AC=321;AF=0.0640974;AN=5008;NS=2504;DP=15944;EAS_AF=0.0496;AMR_AF=0.049;AFR_AF=0.0182;EUR_AF=0.0517;SAS_AF=0.1646;AA=C|||;VT=SNP
8	61052020	rs79466106	C	T	100	PASS	AC=66;AF=0.0131789;AN=5008;NS=2504;DP=17680;EAS_AF=0.0615;AMR_AF=0;AFR_AF=0;EUR_AF=0.002;SAS_AF=0.002;AA=C|||;VT=SNP
8	61052151	rs6998050	G	A	100	PASS	AC=1670;AF=0.333466;AN=5008;NS=2504;DP=18448;EAS_AF=0.1369;AMR_AF=0.513;AFR_AF=0.3873;EUR_AF=0.4225;SAS_AF=0.2444;AA=A|||;VT=SNP
8	61052304	rs6998241	G	A	100	PASS	AC=1669;AF=0.333267;AN=5008;NS=2504;DP=20492;EAS_AF=0.1369;AMR_AF=0.513;AFR_AF=0.3873;EUR_AF=0.4225;SAS_AF=0.2434;AA=G|||;VT=SNP
8	61052356	rs2681546	C	G	100	PASS	AC=1362;AF=0.271965;AN=5008;NS=2504;DP=21681;EAS_AF=0.369;AMR_AF=0.2262;AFR_AF=0.2201;EUR_AF=0.3022;SAS_AF=0.2434;AA=C|||;VT=SNP
8	61052454	rs6984134	T	C	100	PASS	AC=1669;AF=0.333267;AN=5008;NS=2504;DP=20227;EAS_AF=0.1369;AMR_AF=0.513;AFR_AF=0.3873;EUR_AF=0.4225;SAS_AF=0.2434;AA=T|||;VT=SNP
8	61053853	rs7007944	A	G	100	PASS	AC=1673;AF=0.334065;AN=5008;NS=2504;DP=18846;EAS_AF=0.1369;AMR_AF=0.513;AFR_AF=0.3903;EUR_AF=0.4225;SAS_AF=0.2434;AA=a|||;VT=SNP
8	61053966	rs2681545	A	G	100	PASS	AC=1363;AF=0.272165;AN=5008;NS=2504;DP=18331;EAS_AF=0.369;AMR_AF=0.2262;AFR_AF=0.2209;EUR_AF=0.3022;SAS_AF=0.2434;AA=A|||;VT=SNP
8	61054766	rs7841907	A	G	100	PASS	AC=1679;AF=0.335264;AN=5008;NS=2504;DP=18033;EAS_AF=0.1369;AMR_AF=0.513;AFR_AF=0.3941;EUR_AF=0.4225;SAS_AF=0.2444;AA=A|||;VT=SNP
8	61054942	rs7842078	A	G	100	PASS	AC=1678;AF=0.335064;AN=5008;NS=2504;DP=17878;EAS_AF=0.1369;AMR_AF=0.513;AFR_AF=0.3941;EUR_AF=0.4225;SAS_AF=0.2434;AA=A|||;VT=SNP
8	61055118	rs12547404	G	A	100	PASS	AC=1737;AF=0.346845;AN=5008;NS=2504;DP=17134;EAS_AF=0.1379;AMR_AF=0.5331;AFR_AF=0.3918;EUR_AF=0.4602;SAS_AF=0.2526;AA=A|||;VT=SNP
8	61055347	rs4738795	C	T	100	PASS	AC=1678;AF=0.335064;AN=5008;NS=2504;DP=18054;EAS_AF=0.1369;AMR_AF=0.513;AFR_AF=0.3941;EUR_AF=0.4225;SAS_AF=0.2434;AA=C|||;VT=SNP
8	61056047	rs10755944	G	A	100	PASS	AC=1679;AF=0.335264;AN=5008;NS=2504;DP=16404;EAS_AF=0.1369;AMR_AF=0.513;AFR_AF=0.3949;EUR_AF=0.4225;SAS_AF=0.2434;AA=A|||;VT=SNP
8	61056274	rs2681544	G	C	100	PASS	AC=3041;AF=0.607228;AN=5008;NS=2504;DP=19441;EAS_AF=0.506;AMR_AF=0.7392;AFR_AF=0.615;EUR_AF=0.7247;SAS_AF=0.4867;AA=C|||;VT=SNP
8	61056441	rs4738796	A	G	100	PASS	AC=1678;AF=0.335064;AN=5008;NS=2504;DP=18829;EAS_AF=0.1369;AMR_AF=0.513;AFR_AF=0.3941;EUR_AF=0.4225;SAS_AF=0.2434;AA=G|||;VT=SNP
8	61056493	rs2681543	T	G	100	PASS	AC=3040;AF=0.607029;AN=5008;NS=2504;DP=19322;EAS_AF=0.506;AMR_AF=0.7392;AFR_AF=0.6142;EUR_AF=0.7247;SAS_AF=0.4867;AA=G|||;VT=SNP
8	61056814	rs4738797	T	A	100	PASS	AC=1677;AF=0.334864;AN=5008;NS=2504;DP=13954;EAS_AF=0.1369;AMR_AF=0.513;AFR_AF=0.3933;EUR_AF=0.4225;SAS_AF=0.2434;AA=T|||;VT=SNP
8	61057489	rs10808705	T	C	100	PASS	AC=1677;AF=0.334864;AN=5008;NS=2504;DP=15408;EAS_AF=0.1369;AMR_AF=0.513;AFR_AF=0.3933;EUR_AF=0.4225;SAS_AF=0.2434;AA=t|||;VT=SNP
8	61057522	rs10808706	G	A	100	PASS	AC=1673;AF=0.334065;AN=5008;NS=2504;DP=15897;EAS_AF=0.1369;AMR_AF=0.513;AFR_AF=0.3903;EUR_AF=0.4225;SAS_AF=0.2434;AA=A|||;VT=SNP
8	61057785	rs1520265	G	C	100	PASS	AC=1671;AF=0.333666;AN=5008;NS=2504;DP=17125;EAS_AF=0.1369;AMR_AF=0.5115;AFR_AF=0.3896;EUR_AF=0.4225;SAS_AF=0.2434;AA=G|||;VT=SNP
8	61057832	rs2611339	G	T	100	PASS	AC=3035;AF=0.60603;AN=5008;NS=2504;DP=17510;EAS_AF=0.506;AMR_AF=0.7392;AFR_AF=0.6112;EUR_AF=0.7247;SAS_AF=0.4857;AA=T|||;VT=SNP
8	61057973	rs79729926	G	A	100	PASS	AC=154;AF=0.0307508;AN=5008;NS=2504;DP=16043;EAS_AF=0.0546;AMR_AF=0.0029;AFR_AF=0.0023;EUR_AF=0.0129;SAS_AF=0.0828;AA=G|||;VT=SNP
8	61058205	rs1464326	C	T	100	PASS	AC=1362;AF=0.271965;AN=5008;NS=2504;DP=18469;EAS_AF=0.369;AMR_AF=0.2262;AFR_AF=0.2209;EUR_AF=0.3022;SAS_AF=0.2423;AA=T|||;VT=SNP
8	61058420	rs7842435	G	T	100	PASS	AC=1674;AF=0.334265;AN=5008;NS=2504;DP=12102;EAS_AF=0.1369;AMR_AF=0.513;AFR_AF=0.3911;EUR_AF=0.4225;SAS_AF=0.2434;AA=G|||;VT=SNP
8	61059123	rs2611341	C	G	100	PASS	AC=2599;AF=0.51897;AN=5008;NS=2504;DP=19210;EAS_AF=0.506;AMR_AF=0.7046;AFR_AF=0.3147;EUR_AF=0.7068;SAS_AF=0.4836;AA=C|||;VT=SNP
8	61059552	rs145252778	T	C	100	PASS	AC=52;AF=0.0103834;AN=5008;NS=2504;DP=18179;EAS_AF=0.0506;AMR_AF=0;AFR_AF=0;EUR_AF=0;SAS_AF=0.001;AA=T|||;VT=SNP
8	61059706	rs7005160	T	C	100	PASS	AC=1604;AF=0.320288;AN=5008;NS=2504;DP=15992;EAS_AF=0.1379;AMR_AF=0.5101;AFR_AF=0.3359;EUR_AF=0.4274;SAS_AF=0.2423;AA=C|||;VT=SNP
8	61059766	rs2681542	G	A	100	PASS	AC=1379;AF=0.275359;AN=5008;NS=2504;DP=17508;EAS_AF=0.369;AMR_AF=0.2291;AFR_AF=0.2284;EUR_AF=0.3042;SAS_AF=0.2454;AA=G|||;VT=SNP
8	61059774	rs2611342	C	A	100	PASS	AC=2585;AF=0.516174;AN=5008;NS=2504;DP=17436;EAS_AF=0.5069;AMR_AF=0.7046;AFR_AF=0.298;EUR_AF=0.7117;SAS_AF=0.4857;AA=A|||;VT=SNP
8	61059901	rs2611343	C	T	100	PASS	AC=1377;AF=0.27496;AN=5008;NS=2504;DP=18230;EAS_AF=0.369;AMR_AF=0.2291;AFR_AF=0.2269;EUR_AF=0.3042;SAS_AF=0.2454;AA=C|||;VT=SNP
8	61060184	rs2681541	C	A	100	PASS	AC=2902;AF=0.579473;AN=5008;NS=2504;DP=18168;EAS_AF=0.5585;AMR_AF=0.7565;AFR_AF=0.32;EUR_AF=0.7763;SAS_AF=0.6237;AA=C|||;VT=SNP
8	61060257	rs2611344	T	C	100	PASS	AC=2916;AF=0.582268;AN=5008;NS=2504;DP=17961;EAS_AF=0.5575;AMR_AF=0.7565;AFR_AF=0.3321;EUR_AF=0.7763;SAS_AF=0.6227;AA=T|||;VT=SNP
8	61060465	rs2611345	A	G	100	PASS	AC=3304;AF=0.659744;AN=5008;NS=2504;DP=15731;EAS_AF=0.5556;AMR_AF=0.7882;AFR_AF=0.5938;EUR_AF=0.7952;SAS_AF=0.6258;AA=a|||;VT=SNP
8	61060525	rs2681540	G	A	100	PASS	AC=3103;AF=0.619609;AN=5008;NS=2504;DP=16021;EAS_AF=0.5556;AMR_AF=0.7608;AFR_AF=0.4644;EUR_AF=0.7773;SAS_AF=0.6329;AA=A|||;VT=SNP
8	61060798	rs2611346	A	T	100	PASS	AC=3525;AF=0.703874;AN=5008;NS=2504;DP=16224;EAS_AF=0.5565;AMR_AF=0.7939;AFR_AF=0.7496;EUR_AF=0.7962;SAS_AF=0.635;AA=T|||;VT=SNP
8	61060852	rs4738798	T	A	100	PASS	AC=1172;AF=0.234026;AN=5008;NS=2504;DP=16486;EAS_AF=0.1379;AMR_AF=0.4755;AFR_AF=0.0446;EUR_AF=0.4066;SAS_AF=0.2403;AA=T|||;VT=SNP
8	61061548	rs13271778	T	C	100	PASS	AC=1509;AF=0.301318;AN=5008;NS=2504;DP=17722;EAS_AF=0.1875;AMR_AF=0.5274;AFR_AF=0.0923;EUR_AF=0.4592;SAS_AF=0.3783;AA=C|||;VT=SNP
8	61062092	rs75562960	C	T	100	PASS	AC=33;AF=0.00658946;AN=5008;NS=2504;DP=17350;EAS_AF=0.0298;AMR_AF=0;AFR_AF=0;EUR_AF=0;SAS_AF=0.0031;AA=C|||;VT=SNP
8	61062764	rs13280797	G	C	100	PASS	AC=1509;AF=0.301318;AN=5008;NS=2504;DP=19169;EAS_AF=0.1875;AMR_AF=0.5274;AFR_AF=0.0923;EUR_AF=0.4592;SAS_AF=0.3783;AA=C|||;VT=SNP
8	61063136	rs1520264	G	C	100	PASS	AC=1171;AF=0.233826;AN=5008;NS=2504;DP=17983;EAS_AF=0.1379;AMR_AF=0.4755;AFR_AF=0.0431;EUR_AF=0.4076;SAS_AF=0.2403;AA=G|||;VT=SNP
8	61064066	rs3946566	G	A	100	PASS	AC=1172;AF=0.234026;AN=5008;NS=2504;DP=16708;EAS_AF=0.1379;AMR_AF=0.4769;AFR_AF=0.0431;EUR_AF=0.4076;SAS_AF=0.2403;AA=G|||;VT=SNP
8	61064131	rs2139582	A	C	100	PASS	AC=1510;AF=0.301518;AN=5008;NS=2504;DP=18082;EAS_AF=0.1875;AMR_AF=0.5288;AFR_AF=0.0923;EUR_AF=0.4592;SAS_AF=0.3783;AA=C|||;VT=SNP
8	61064152	rs2139581	C	A	100	PASS	AC=1173;AF=0.234225;AN=5008;NS=2504;DP=18837;EAS_AF=0.1379;AMR_AF=0.4769;AFR_AF=0.0431;EUR_AF=0.4076;SAS_AF=0.2413;AA=C|||;VT=SNP
8	61064200	rs2176835	C	T	100	PASS	AC=1508;AF=0.301118;AN=5008;NS=2504;DP=19391;EAS_AF=0.1875;AMR_AF=0.5274;AFR_AF=0.0923;EUR_AF=0.4592;SAS_AF=0.3773;AA=T|||;VT=SNP
8	61064309	rs13258877	T	C	100	PASS	AC=1171;AF=0.233826;AN=5008;NS=2504;DP=21650;EAS_AF=0.1379;AMR_AF=0.4755;AFR_AF=0.0431;EUR_AF=0.4076;SAS_AF=0.2403;AA=T|||;VT=SNP
8	61064350	rs75153605	T	G	100	PASS	AC=13;AF=0.00259585;AN=5008;NS=2504;DP=21127;EAS_AF=0.0109;AMR_AF=0;AFR_AF=0;EUR_AF=0;SAS_AF=0.002;AA=T|||;VT=SNP
8	61064473	rs1814967	T	C	100	PASS	AC=1394;AF=0.278355;AN=5008;NS=2504;DP=20327;EAS_AF=0.369;AMR_AF=0.2277;AFR_AF=0.2277;EUR_AF=0.3181;SAS_AF=0.2485;AA=T|||;VT=SNP
8	61064522	rs2681539	A	G	100	PASS	AC=3525;AF=0.703874;AN=5008;NS=2504;DP=19768;EAS_AF=0.5565;AMR_AF=0.7939;AFR_AF=0.7474;EUR_AF=0.7962;SAS_AF=0.638;AA=a|||;VT=SNP
8	61064683	rs11993318	C	T	100	PASS	AC=423;AF=0.0844649;AN=5008;NS=2504;DP=21942;EAS_AF=0.1746;AMR_AF=0.0317;AFR_AF=0.152;EUR_AF=0.004;SAS_AF=0.0204;AA=C|||;VT=SNP
8	61064857	rs1879263	A	G	100	PASS	AC=1507;AF=0.300919;AN=5008;NS=2504;DP=21377;EAS_AF=0.1875;AMR_AF=0.5274;AFR_AF=0.0923;EUR_AF=0.4583;SAS_AF=0.3773;AA=G|||;VT=SNP
8	61064905	rs58517588	T	C	100	PASS	AC=337;AF=0.0672923;AN=5008;NS=2504;DP=21104;EAS_AF=0.0496;AMR_AF=0.0519;AFR_AF=0.0492;EUR_AF=0.0517;SAS_AF=0.137;AA=T|||;VT=SNP
8	61065186	rs2090728	G	T	100	PASS	AC=1171;AF=0.233826;AN=5008;NS=2504;DP=20684;EAS_AF=0.1379;AMR_AF=0.4755;AFR_AF=0.0431;EUR_AF=0.4076;SAS_AF=0.2403;AA=G|||;VT=SNP
8	61065553	rs143454145	G	A	100	PASS	AC=17;AF=0.00339457;AN=5008;NS=2504;DP=10161;EAS_AF=0.0169;AMR_AF=0;AFR_AF=0;EUR_AF=0;SAS_AF=0;AA=G|||;VT=SNP
8	61066063	rs28536556	G	T	100	PASS	AC=305;AF=0.0609026;AN=5008;NS=2504;DP=15696;EAS_AF=0.0486;AMR_AF=0.0504;AFR_AF=0.0333;EUR_AF=0.0507;SAS_AF=0.1288;AA=G|||;VT=SNP
8	61066300	rs2102927	A	G	100	PASS	AC=1335;AF=0.266573;AN=5008;NS=2504;DP=18969;EAS_AF=0.372;AMR_AF=0.2161;AFR_AF=0.1846;EUR_AF=0.3161;SAS_AF=0.2536;AA=A|||;VT=SNP
8	61066406	rs11783606	C	T	100	PASS	AC=1134;AF=0.226438;AN=5008;NS=2504;DP=19705;EAS_AF=0.1369;AMR_AF=0.4726;AFR_AF=0.0204;EUR_AF=0.4046;SAS_AF=0.2393;AA=C|||;VT=SNP
8	61066781	rs62509938	C	T	100	PASS	AC=272;AF=0.0543131;AN=5008;NS=2504;DP=19538;EAS_AF=0.0476;AMR_AF=0.0504;AFR_AF=0.0091;EUR_AF=0.0507;SAS_AF=0.1288;AA=C|||;VT=SNP
8	61067170	rs2611348	T	C	100	PASS	AC=4048;AF=0.808307;AN=5008;NS=2504;DP=20924;EAS_AF=0.6131;AMR_AF=0.8141;AFR_AF=0.9894;EUR_AF=0.8221;SAS_AF=0.7464;AA=C|||;VT=SNP
8	61069579	rs2611349	T	C	100	PASS	AC=3951;AF=0.788938;AN=5008;NS=2504;DP=17387;EAS_AF=0.6121;AMR_AF=0.8055;AFR_AF=0.9191;EUR_AF=0.8231;SAS_AF=0.7485;AA=t|||;VT=SNP
8	61072616	rs62509940	A	G	100	PASS	AC=328;AF=0.0654952;AN=5008;NS=2504;DP=20418;EAS_AF=0.0476;AMR_AF=0.0519;AFR_AF=0.0492;EUR_AF=0.0507;SAS_AF=0.1309;AA=A|||;VT=SNP
8	61072811	rs58935056	C	T	100	PASS	AC=284;AF=0.0567093;AN=5008;NS=2504;DP=22524;EAS_AF=0.1329;AMR_AF=0.0303;AFR_AF=0.003;EUR_AF=0.0398;SAS_AF=0.0869;AA=C|||;VT=SNP
8	61073129	rs182422312	A	G	100	PASS	AC=25;AF=0.00499201;AN=5008;NS=2504;DP=20626;EAS_AF=0.0139;AMR_AF=0;AFR_AF=0;EUR_AF=0.0109;SAS_AF=0;AA=N|||;VT=SNP
8	61073245	rs2446689	G	A	100	PASS	AC=748;AF=0.149361;AN=5008;NS=2504;DP=20639;EAS_AF=0.2004;AMR_AF=0.1427;AFR_AF=0.0333;EUR_AF=0.2306;SAS_AF=0.1748;AA=g|||;VT=SNP
8	61073252	rs62509942	G	A	100	PASS	AC=328;AF=0.0654952;AN=5008;NS=2504;DP=20941;EAS_AF=0.0476;AMR_AF=0.0519;AFR_AF=0.0492;EUR_AF=0.0507;SAS_AF=0.1309;AA=g|||;VT=SNP
8	61074046	rs62509943	C	T	100	PASS	AC=328;AF=0.0654952;AN=5008;NS=2504;DP=19100;EAS_AF=0.0476;AMR_AF=0.0519;AFR_AF=0.0492;EUR_AF=0.0507;SAS_AF=0.1309;AA=c|||;VT=SNP
8	61074061	rs13267701	C	T	100	PASS	AC=1170;AF=0.233626;AN=5008;NS=2504;DP=19041;EAS_AF=0.1349;AMR_AF=0.4784;AFR_AF=0.0393;EUR_AF=0.4135;SAS_AF=0.2393;AA=c|||;VT=SNP
8	61075912	rs182224084	C	A	100	PASS	AC=49;AF=0.00978435;AN=5008;NS=2504;DP=20964;EAS_AF=0.0446;AMR_AF=0;AFR_AF=0;EUR_AF=0;SAS_AF=0.0041;AA=c|||;VT=SNP
8	61079081	rs35015117	A	G	100	PASS	AC=1162;AF=0.232029;AN=5008;NS=2504;DP=11366;EAS_AF=0.1349;AMR_AF=0.4769;AFR_AF=0.0386;EUR_AF=0.4076;SAS_AF=0.2393;AA=A|||;VT=SNP
8	61079089	rs190109146	A	T	100	PASS	AC=22;AF=0.00439297;AN=5008;NS=2504;DP=11809;EAS_AF=0.0188;AMR_AF=0;AFR_AF=0.0023;EUR_AF=0;SAS_AF=0;AA=T|||;VT=SNP
8	61079571	rs148330336	A	G	100	PASS	AC=23;AF=0.00459265;AN=5008;NS=2504;DP=4153;EAS_AF=0.0208;AMR_AF=0;AFR_AF=0.0008;EUR_AF=0;SAS_AF=0.001;AA=A|||;VT=SNP
8	61081263	rs28608109	C	T	100	PASS	AC=328;AF=0.0654952;AN=5008;NS=2504;DP=11626;EAS_AF=0.0476;AMR_AF=0.0519;AFR_AF=0.0492;EUR_AF=0.0517;SAS_AF=0.1299;AA=C|||;VT=SNP
8	61081693	rs62509950	A	C	100	PASS	AC=274;AF=0.0547125;AN=5008;NS=2504;DP=14275;EAS_AF=0.0476;AMR_AF=0.0504;AFR_AF=0.0091;EUR_AF=0.0507;SAS_AF=0.1309;AA=A|||;VT=SNP
8	61082264	rs118037820	C	T	100	PASS	AC=21;AF=0.00419329;AN=5008;NS=2504;DP=15157;EAS_AF=0.0198;AMR_AF=0;AFR_AF=0;EUR_AF=0;SAS_AF=0.001;AA=C|||;VT=SNP
8	61082900	rs17811959	C	T	100	PASS	AC=327;AF=0.0652955;AN=5008;NS=2504;DP=20137;EAS_AF=0.0476;AMR_AF=0.0519;AFR_AF=0.0492;EUR_AF=0.0507;SAS_AF=0.1299;AA=C|||;VT=SNP
8	61082988	rs10504307	C	G	100	PASS	AC=327;AF=0.0652955;AN=5008;NS=2504;DP=18892;EAS_AF=0.0476;AMR_AF=0.0519;AFR_AF=0.0492;EUR_AF=0.0507;SAS_AF=0.1299;AA=C|||;VT=SNP
8	61083801	rs2681534	T	A	100	PASS	AC=1337;AF=0.266973;AN=5008;NS=2504;DP=19244;EAS_AF=0.372;AMR_AF=0.2176;AFR_AF=0.1853;EUR_AF=0.3161;SAS_AF=0.2536;AA=T|||;VT=SNP
8	61084924	rs150196990	G	A	100	PASS	AC=21;AF=0.00419329;AN=5008;NS=2504;DP=18640;EAS_AF=0.0169;AMR_AF=0;AFR_AF=0;EUR_AF=0.001;SAS_AF=0.0031;AA=G|||;VT=SNP
8	61085339	rs17739151	C	T	100	PASS	AC=327;AF=0.0652955;AN=5008;NS=2504;DP=19171;EAS_AF=0.0476;AMR_AF=0.0519;AFR_AF=0.0492;EUR_AF=0.0507;SAS_AF=0.1299;AA=T|||;VT=SNP
8	61085525	rs2681536	A	G	100	PASS	AC=3957;AF=0.790136;AN=5008;NS=2504;DP=17783;EAS_AF=0.6171;AMR_AF=0.8012;AFR_AF=0.9191;EUR_AF=0.8231;SAS_AF=0.7526;AA=G|||;VT=SNP
8	61086098	rs17812084	A	T	100	PASS	AC=327;AF=0.0652955;AN=5008;NS=2504;DP=16322;EAS_AF=0.0476;AMR_AF=0.0519;AFR_AF=0.0492;EUR_AF=0.0507;SAS_AF=0.1299;AA=A|||;VT=SNP
8	61086321	rs1850970	C	T	100	PASS	AC=1172;AF=0.234026;AN=5008;NS=2504;DP=17961;EAS_AF=0.37;AMR_AF=0.183;AFR_AF=0.18;EUR_AF=0.2336;SAS_AF=0.2035;AA=C|||;VT=SNP
8	61086851	rs145737953	G	A	100	PASS	AC=20;AF=0.00399361;AN=5008;NS=2504;DP=19175;EAS_AF=0.0188;AMR_AF=0;AFR_AF=0;EUR_AF=0;SAS_AF=0.001;AA=G|||;VT=SNP
8	61087024	rs1356827	G	A	100	PASS	AC=276;AF=0.0551118;AN=5008;NS=2504;DP=21205;EAS_AF=0.0476;AMR_AF=0.0504;AFR_AF=0.0091;EUR_AF=0.0507;SAS_AF=0.1329;AA=G|||;VT=SNP
8	61087066	rs1356828	T	C	100	PASS	AC=2205;AF=0.440296;AN=5008;NS=2504;DP=20915;EAS_AF=0.4147;AMR_AF=0.3127;AFR_AF=0.5968;EUR_AF=0.3877;SAS_AF=0.3998;AA=T|||;VT=SNP
8	61087632	rs62509951	G	A	100	PASS	AC=304;AF=0.0607029;AN=5008;NS=2504;DP=19103;EAS_AF=0.0476;AMR_AF=0.0519;AFR_AF=0.0287;EUR_AF=0.0507;SAS_AF=0.1339;AA=G|||;VT=SNP
8	61087709	rs11775573	C	G	100	PASS	AC=2206;AF=0.440495;AN=5008;NS=2504;DP=18881;EAS_AF=0.4147;AMR_AF=0.3127;AFR_AF=0.5968;EUR_AF=0.3887;SAS_AF=0.3998;AA=G|||;VT=SNP
8	61087753	rs11775600	C	T	100	PASS	AC=2207;AF=0.440695;AN=5008;NS=2504;DP=20079;EAS_AF=0.4147;AMR_AF=0.3127;AFR_AF=0.5983;EUR_AF=0.3877;SAS_AF=0.3998;AA=T|||;VT=SNP
8	61087949	rs726581	G	C	100	PASS	AC=1405;AF=0.280551;AN=5008;NS=2504;DP=22440;EAS_AF=0.3661;AMR_AF=0.2378;AFR_AF=0.2186;EUR_AF=0.334;SAS_AF=0.2515;AA=G|||;VT=SNP
8	61088378	rs763981	T	C	100	PASS	AC=2206;AF=0.440495;AN=5008;NS=2504;DP=21299;EAS_AF=0.4147;AMR_AF=0.3141;AFR_AF=0.5968;EUR_AF=0.3877;SAS_AF=0.3998;AA=C|||;VT=SNP
8	61089580	rs2681554	G	A	100	PASS	AC=1835;AF=0.366414;AN=5008;NS=2504;DP=21446;EAS_AF=0.4137;AMR_AF=0.2983;AFR_AF=0.3389;EUR_AF=0.3847;SAS_AF=0.3845;AA=A|||;VT=SNP
8	61089612	rs2681555	T	A	100	PASS	AC=1404;AF=0.280351;AN=5008;NS=2504;DP=20856;EAS_AF=0.3661;AMR_AF=0.2378;AFR_AF=0.2179;EUR_AF=0.334;SAS_AF=0.2515;AA=T|||;VT=SNP
8	61089666	rs11988301	G	A	100	PASS	AC=382;AF=0.076278;AN=5008;NS=2504;DP=18772;EAS_AF=0.1667;AMR_AF=0.0216;AFR_AF=0.1286;EUR_AF=0.001;SAS_AF=0.0286;AA=G|||;VT=SNP
8	61090287	rs62509952	T	C	100	PASS	AC=592;AF=0.118211;AN=5008;NS=2504;DP=18675;EAS_AF=0.0476;AMR_AF=0.0706;AFR_AF=0.2519;EUR_AF=0.0507;SAS_AF=0.1135;AA=T|||;VT=SNP
8	61090435	rs2681558	G	A	100	PASS	AC=2193;AF=0.437899;AN=5008;NS=2504;DP=20165;EAS_AF=0.4097;AMR_AF=0.3141;AFR_AF=0.6097;EUR_AF=0.3897;SAS_AF=0.3722;AA=A|||;VT=SNP
8	61090507	rs2139583	C	A	100	PASS	AC=1535;AF=0.30651;AN=5008;NS=2504;DP=19500;EAS_AF=0.3621;AMR_AF=0.2478;AFR_AF=0.3139;EUR_AF=0.339;SAS_AF=0.2474;AA=A|||;VT=SNP
8	61090641	rs1520269	G	A	100	PASS	AC=1406;AF=0.280751;AN=5008;NS=2504;DP=18219;EAS_AF=0.3621;AMR_AF=0.2392;AFR_AF=0.2216;EUR_AF=0.338;SAS_AF=0.2474;AA=G|||;VT=SNP
8	61090767	rs17739496	C	G	100	PASS	AC=309;AF=0.0617013;AN=5008;NS=2504;DP=19315;EAS_AF=0.0466;AMR_AF=0.0548;AFR_AF=0.025;EUR_AF=0.0795;SAS_AF=0.1135;AA=C|||;VT=SNP
8	61090895	rs1520273	A	G	100	PASS	AC=2281;AF=0.455471;AN=5008;NS=2504;DP=21161;EAS_AF=0.4097;AMR_AF=0.3357;AFR_AF=0.6384;EUR_AF=0.4205;SAS_AF=0.3763;AA=G|||;VT=SNP
8	61090967	rs1520274	G	C	100	PASS	AC=2274;AF=0.454073;AN=5008;NS=2504;DP=18413;EAS_AF=0.4107;AMR_AF=0.3343;AFR_AF=0.6346;EUR_AF=0.4175;SAS_AF=0.3773;AA=C|||;VT=SNP
8	61091232	rs939342	T	C	100	PASS	AC=1547;AF=0.308906;AN=5008;NS=2504;DP=20085;EAS_AF=0.3631;AMR_AF=0.2637;AFR_AF=0.3018;EUR_AF=0.34;SAS_AF=0.2628;AA=T|||;VT=SNP
8	61091783	rs2681559	G	A	100	PASS	AC=1545;AF=0.308506;AN=5008;NS=2504;DP=21242;EAS_AF=0.3631;AMR_AF=0.2622;AFR_AF=0.3011;EUR_AF=0.34;SAS_AF=0.2628;AA=G|||;VT=SNP
8	61093881	rs2681566	T	C	100	PASS	AC=1932;AF=0.385783;AN=5008;NS=2504;DP=25004;EAS_AF=0.3631;AMR_AF=0.281;AFR_AF=0.5832;EUR_AF=0.3419;SAS_AF=0.2618;AA=t|||;VT=SNP
8	61094540	rs57406111	T	G	100	PASS	AC=61;AF=0.0121805;AN=5008;NS=2504;DP=20353;EAS_AF=0.0575;AMR_AF=0;AFR_AF=0;EUR_AF=0;SAS_AF=0.0031;AA=T|||;VT=SNP
8	61094650	rs12335239	T	C	100	PASS	AC=541;AF=0.108027;AN=5008;NS=2504;DP=22872;EAS_AF=0.0704;AMR_AF=0.0159;AFR_AF=0.2231;EUR_AF=0.0308;SAS_AF=0.136;AA=T|||;VT=SNP
8	61095909	rs62509953	C	T	100	PASS	AC=265;AF=0.0529153;AN=5008;NS=2504;DP=19059;EAS_AF=0.0476;AMR_AF=0.0504;AFR_AF=0.0257;EUR_AF=0.0427;SAS_AF=0.1074;AA=C|||;VT=SNP
8	61096100	rs2326514	T	G	100	PASS	AC=3808;AF=0.760383;AN=5008;NS=2504;DP=18297;EAS_AF=0.619;AMR_AF=0.7997;AFR_AF=0.8086;EUR_AF=0.8241;SAS_AF=0.7474;AA=G|||;VT=SNP
8	61096176	rs720208	G	A	100	PASS	AC=2339;AF=0.467053;AN=5008;NS=2504;DP=17914;EAS_AF=0.4752;AMR_AF=0.3127;AFR_AF=0.5817;EUR_AF=0.3956;SAS_AF=0.4867;AA=A|||;VT=SNP
8	61096696	rs147345466	T	C	100	PASS	AC=21;AF=0.00419329;AN=5008;NS=2504;DP=15323;EAS_AF=0.0188;AMR_AF=0;AFR_AF=0.0008;EUR_AF=0;SAS_AF=0.001;AA=T|||;VT=SNP
8	61096753	rs75024818	G	C	100	PASS	AC=340;AF=0.0678914;AN=5008;NS=2504;DP=16464;EAS_AF=0.0685;AMR_AF=0.0058;AFR_AF=0.0794;EUR_AF=0.0288;SAS_AF=0.136;AA=G|||;VT=SNP
8	61096895	rs62509954	A	C	100	PASS	AC=265;AF=0.0529153;AN=5008;NS=2504;DP=18856;EAS_AF=0.0476;AMR_AF=0.049;AFR_AF=0.0257;EUR_AF=0.0427;SAS_AF=0.1084;AA=A|||;VT=SNP
8	61097212	rs12680802	C	T	100	PASS	AC=1361;AF=0.271765;AN=5008;NS=2504;DP=19475;EAS_AF=0.3591;AMR_AF=0.2392;AFR_AF=0.205;EUR_AF=0.3221;SAS_AF=0.2434;AA=T|||;VT=SNP
8	61097502	rs10111209	C	T	100	PASS	AC=1361;AF=0.271765;AN=5008;NS=2504;DP=14543;EAS_AF=0.3591;AMR_AF=0.2392;AFR_AF=0.205;EUR_AF=0.3221;SAS_AF=0.2434;AA=C|||;VT=SNP
8	61097678	rs10098343	T	C	100	PASS	AC=2340;AF=0.467252;AN=5008;NS=2504;DP=10896;EAS_AF=0.4752;AMR_AF=0.3127;AFR_AF=0.5817;EUR_AF=0.3956;SAS_AF=0.4877;AA=C|||;VT=SNP
8	61098083	rs73261578	A	C	100	PASS	AC=649;AF=0.129593;AN=5008;NS=2504;DP=12921;EAS_AF=0.0685;AMR_AF=0.0245;AFR_AF=0.3018;EUR_AF=0.0308;SAS_AF=0.136;AA=A|||;VT=SNP
8	61098431	rs997575	T	C	100	PASS	AC=234;AF=0.0467252;AN=5008;NS=2504;DP=15498;EAS_AF=0.0685;AMR_AF=0.0029;AFR_AF=0.0015;EUR_AF=0.0278;SAS_AF=0.136;AA=T|||;VT=SNP
8	61098543	rs62509955	A	C	100	PASS	AC=266;AF=0.053115;AN=5008;NS=2504;DP=16606;EAS_AF=0.0476;AMR_AF=0.049;AFR_AF=0.0257;EUR_AF=0.0427;SAS_AF=0.1094;AA=A|||;VT=SNP
8	61098558	rs997574	C	T	100	PASS	AC=541;AF=0.108027;AN=5008;NS=2504;DP=16589;EAS_AF=0.0685;AMR_AF=0.0159;AFR_AF=0.2247;EUR_AF=0.0308;SAS_AF=0.136;AA=C|||;VT=SNP
8	61098621	rs997573	T	C	100	PASS	AC=1360;AF=0.271565;AN=5008;NS=2504;DP=15828;EAS_AF=0.3591;AMR_AF=0.2392;AFR_AF=0.205;EUR_AF=0.3221;SAS_AF=0.2423;AA=T|||;VT=SNP
8	61098749	rs11781160	G	A	100	PASS	AC=1361;AF=0.271765;AN=5008;NS=2504;DP=15769;EAS_AF=0.3591;AMR_AF=0.2392;AFR_AF=0.205;EUR_AF=0.3231;SAS_AF=0.2423;AA=A|||;VT=SNP
8	61098811	rs4570139	A	G	100	PASS	AC=542;AF=0.108227;AN=5008;NS=2504;DP=15918;EAS_AF=0.0694;AMR_AF=0.0159;AFR_AF=0.2247;EUR_AF=0.0308;SAS_AF=0.136;AA=A|||;VT=SNP
8	61099076	rs2326515	G	A	100	PASS	AC=2339;AF=0.467053;AN=5008;NS=2504;DP=14866;EAS_AF=0.4752;AMR_AF=0.3127;AFR_AF=0.5817;EUR_AF=0.3956;SAS_AF=0.4867;AA=A|||;VT=SNP
8	61099158	rs2326516	C	T	100	PASS	AC=1360;AF=0.271565;AN=5008;NS=2504;DP=15145;EAS_AF=0.3591;AMR_AF=0.2392;AFR_AF=0.205;EUR_AF=0.3221;SAS_AF=0.2423;AA=T|||;VT=SNP
8	61099658	rs61452288	G	A	100	PASS	AC=1361;AF=0.271765;AN=5008;NS=2504;DP=18353;EAS_AF=0.3591;AMR_AF=0.2392;AFR_AF=0.205;EUR_AF=0.3221;SAS_AF=0.2434;AA=A|||;VT=SNP
8	61099773	rs12546937	C	G	100	PASS	AC=1141;AF=0.227835;AN=5008;NS=2504;DP=19329;EAS_AF=0.1419;AMR_AF=0.4597;AFR_AF=0.0219;EUR_AF=0.4095;SAS_AF=0.2434;AA=C|||;VT=SNP
8	61099869	rs62509956	T	C	100	PASS	AC=267;AF=0.0533147;AN=5008;NS=2504;DP=19463;EAS_AF=0.0476;AMR_AF=0.049;AFR_AF=0.0257;EUR_AF=0.0447;SAS_AF=0.1084;AA=T|||;VT=SNP
8	61100494	rs2242154	C	T	100	PASS	AC=1392;AF=0.277955;AN=5008;NS=2504;DP=18996;EAS_AF=0.3591;AMR_AF=0.245;AFR_AF=0.2231;EUR_AF=0.3221;SAS_AF=0.2464;AA=T|||;VT=SNP
8	61101126	rs2242155	G	A	100	PASS	AC=1361;AF=0.271765;AN=5008;NS=2504;DP=22016;EAS_AF=0.3591;AMR_AF=0.2392;AFR_AF=0.205;EUR_AF=0.3221;SAS_AF=0.2434;AA=G|||;VT=SNP
8	61101162	rs2242156	C	T	100	PASS	AC=1360;AF=0.271565;AN=5008;NS=2504;DP=20932;EAS_AF=0.3591;AMR_AF=0.2392;AFR_AF=0.205;EUR_AF=0.3221;SAS_AF=0.2423;AA=C|||;VT=SNP
8	61101710	rs3140	T	A	100	PASS	AC=1360;AF=0.271565;AN=5008;NS=2504;DP=18841;EAS_AF=0.3591;AMR_AF=0.2392;AFR_AF=0.205;EUR_AF=0.3221;SAS_AF=0.2423;AA=A|||;VT=SNP
8	61101869	rs58336897	A	C	100	PASS	AC=737;AF=0.147165;AN=5008;NS=2504;DP=18656;EAS_AF=0.0685;AMR_AF=0.0259;AFR_AF=0.3676;EUR_AF=0.0308;SAS_AF=0.136;AA=A|||;VT=SNP
8	61102062	rs10099715	A	T	100	PASS	AC=1390;AF=0.277556;AN=5008;NS=2504;DP=17197;EAS_AF=0.3591;AMR_AF=0.2406;AFR_AF=0.205;EUR_AF=0.3221;SAS_AF=0.272;AA=A|||;VT=SNP
8	61102575	rs10103078	A	G	100	PASS	AC=1394;AF=0.278355;AN=5008;NS=2504;DP=14126;EAS_AF=0.3591;AMR_AF=0.2392;AFR_AF=0.2042;EUR_AF=0.3201;SAS_AF=0.2802;AA=G|||;VT=SNP
8	61102748	rs10103558	G	A	100	PASS	AC=1373;AF=0.274161;AN=5008;NS=2504;DP=11771;EAS_AF=0.3591;AMR_AF=0.2291;AFR_AF=0.2042;EUR_AF=0.3072;SAS_AF=0.2791;AA=G|||;VT=SNP
8	61104747	rs4631456	A	G	100	PASS	AC=1373;AF=0.274161;AN=5008;NS=2504;DP=20376;EAS_AF=0.3591;AMR_AF=0.2291;AFR_AF=0.2042;EUR_AF=0.3072;SAS_AF=0.2791;AA=a|||;VT=SNP
8	61105199	rs10098647	T	C	100	PASS	AC=2536;AF=0.50639;AN=5008;NS=2504;DP=18765;EAS_AF=0.4762;AMR_AF=0.3242;AFR_AF=0.7027;EUR_AF=0.3976;SAS_AF=0.5133;AA=t|||;VT=SNP
8	61105603	rs10086973	C	G	100	PASS	AC=622;AF=0.124201;AN=5008;NS=2504;DP=16895;EAS_AF=0.0694;AMR_AF=0.0231;AFR_AF=0.3033;EUR_AF=0.0288;SAS_AF=0.1084;AA=T|||;VT=SNP
8	61106074	rs72663286	T	C	100	PASS	AC=1374;AF=0.274361;AN=5008;NS=2504;DP=20018;EAS_AF=0.3591;AMR_AF=0.2305;AFR_AF=0.2042;EUR_AF=0.3072;SAS_AF=0.2791;AA=T|||;VT=SNP
8	61106378	rs73243917	G	T	100	PASS	AC=627;AF=0.1252;AN=5008;NS=2504;DP=19534;EAS_AF=0.0685;AMR_AF=0.0231;AFR_AF=0.3086;EUR_AF=0.0288;SAS_AF=0.1074;AA=G|||;VT=SNP
8	61106834	rs10091445	G	C	100	PASS	AC=1378;AF=0.27516;AN=5008;NS=2504;DP=18859;EAS_AF=0.3611;AMR_AF=0.2305;AFR_AF=0.2042;EUR_AF=0.3062;SAS_AF=0.2822;AA=G|||;VT=SNP
8	61107481	rs117369171	A	G	100	PASS	AC=19;AF=0.00379393;AN=5008;NS=2504;DP=20544;EAS_AF=0.0179;AMR_AF=0;AFR_AF=0;EUR_AF=0;SAS_AF=0.001;AA=A|||;VT=SNP
8	61107596	rs11784705	C	A	100	PASS	AC=2509;AF=0.500998;AN=5008;NS=2504;DP=19183;EAS_AF=0.4653;AMR_AF=0.3271;AFR_AF=0.6944;EUR_AF=0.3946;SAS_AF=0.5092;AA=A|||;VT=SNP
8	61107948	rs7460476	A	G	100	PASS	AC=3698;AF=0.738419;AN=5008;NS=2504;DP=20316;EAS_AF=0.6111;AMR_AF=0.8098;AFR_AF=0.7307;EUR_AF=0.826;SAS_AF=0.7393;AA=G|||;VT=SNP
8	61108773	rs11778794	A	C	100	PASS	AC=1325;AF=0.264577;AN=5008;NS=2504;DP=17777;EAS_AF=0.3204;AMR_AF=0.2305;AFR_AF=0.2057;EUR_AF=0.3042;SAS_AF=0.2699;AA=C|||;VT=SNP
8	61109489	rs9657069	G	A	100	PASS	AC=2379;AF=0.47504;AN=5008;NS=2504;DP=18132;EAS_AF=0.4643;AMR_AF=0.3228;AFR_AF=0.6089;EUR_AF=0.3956;SAS_AF=0.4949;AA=A|||;VT=SNP
8	61110451	rs74601925	A	T	100	PASS	AC=354;AF=0.0706869;AN=5008;NS=2504;DP=21916;EAS_AF=0.0774;AMR_AF=0.049;AFR_AF=0.0643;EUR_AF=0.0447;SAS_AF=0.1145;AA=A|||;VT=SNP
8	61110745	rs62509957	T	C	100	PASS	AC=336;AF=0.0670927;AN=5008;NS=2504;DP=19081;EAS_AF=0.0774;AMR_AF=0.0476;AFR_AF=0.0522;EUR_AF=0.0447;SAS_AF=0.1135;AA=T|||;VT=SNP
8	61111078	rs10086417	C	T	100	PASS	AC=1324;AF=0.264377;AN=5008;NS=2504;DP=18556;EAS_AF=0.3204;AMR_AF=0.2305;AFR_AF=0.205;EUR_AF=0.3042;SAS_AF=0.2699;AA=T|||;VT=SNP
8	61111338	rs28689904	T	A	100	PASS	AC=1324;AF=0.264377;AN=5008;NS=2504;DP=16410;EAS_AF=0.3204;AMR_AF=0.2305;AFR_AF=0.205;EUR_AF=0.3042;SAS_AF=0.2699;AA=T|||;VT=SNP
8	61111576	rs11774878	G	A	100	PASS	AC=1324;AF=0.264377;AN=5008;NS=2504;DP=15470;EAS_AF=0.3204;AMR_AF=0.2305;AFR_AF=0.205;EUR_AF=0.3042;SAS_AF=0.2699;AA=G|||;VT=SNP
8	61111651	rs74459651	T	C	100	PASS	AC=1325;AF=0.264577;AN=5008;NS=2504;DP=15853;EAS_AF=0.3204;AMR_AF=0.232;AFR_AF=0.205;EUR_AF=0.3042;SAS_AF=0.2699;AA=t|||;VT=SNP
8	61111863	rs72663292	T	G	100	PASS	AC=1324;AF=0.264377;AN=5008;NS=2504;DP=15952;EAS_AF=0.3204;AMR_AF=0.2305;AFR_AF=0.205;EUR_AF=0.3042;SAS_AF=0.2699;AA=G|||;VT=SNP
8	61112594	rs4128419	A	G	100	PASS	AC=3697;AF=0.738219;AN=5008;NS=2504;DP=16316;EAS_AF=0.6121;AMR_AF=0.8098;AFR_AF=0.73;EUR_AF=0.826;SAS_AF=0.7382;AA=G|||;VT=SNP
8	61112748	rs7464897	C	G	100	PASS	AC=1310;AF=0.261581;AN=5008;NS=2504;DP=16721;EAS_AF=0.3194;AMR_AF=0.2248;AFR_AF=0.2065;EUR_AF=0.2962;SAS_AF=0.2669;AA=C|||;VT=SNP
8	61112814	rs10108917	T	C	100	PASS	AC=2384;AF=0.476038;AN=5008;NS=2504;DP=18867;EAS_AF=0.4653;AMR_AF=0.3228;AFR_AF=0.6112;EUR_AF=0.3966;SAS_AF=0.4949;AA=C|||;VT=SNP
8	61112823	rs62509958	G	C	100	PASS	AC=360;AF=0.071885;AN=5008;NS=2504;DP=18907;EAS_AF=0.0774;AMR_AF=0.049;AFR_AF=0.0703;EUR_AF=0.0447;SAS_AF=0.1125;AA=G|||;VT=SNP
8	61112963	rs10109145	T	C	100	PASS	AC=1326;AF=0.264776;AN=5008;NS=2504;DP=17550;EAS_AF=0.3204;AMR_AF=0.2305;AFR_AF=0.2065;EUR_AF=0.3042;SAS_AF=0.2699;AA=C|||;VT=SNP
8	61113684	rs11987574	G	A	100	PASS	AC=2617;AF=0.522564;AN=5008;NS=2504;DP=17799;EAS_AF=0.4653;AMR_AF=0.33;AFR_AF=0.77;EUR_AF=0.3986;SAS_AF=0.5112;AA=A|||;VT=SNP
8	61113686	rs11991280	T	C	100	PASS	AC=1448;AF=0.289137;AN=5008;NS=2504;DP=17963;EAS_AF=0.3204;AMR_AF=0.2637;AFR_AF=0.2095;EUR_AF=0.3489;SAS_AF=0.3211;AA=T|||;VT=SNP
8	61113884	rs11776914	G	A	100	PASS	AC=4037;AF=0.80611;AN=5008;NS=2504;DP=20225;EAS_AF=0.6101;AMR_AF=0.8256;AFR_AF=0.9879;EUR_AF=0.8191;SAS_AF=0.7352;AA=A|||;VT=SNP
8	61114703	rs113343205	C	T	100	PASS	AC=618;AF=0.123403;AN=5008;NS=2504;DP=14468;EAS_AF=0.0665;AMR_AF=0.0231;AFR_AF=0.3003;EUR_AF=0.0298;SAS_AF=0.1104;AA=C|||;VT=SNP
8	61115517	rs28549858	C	T	100	PASS	AC=516;AF=0.103035;AN=5008;NS=2504;DP=20383;EAS_AF=0.0665;AMR_AF=0.0144;AFR_AF=0.2284;EUR_AF=0.0298;SAS_AF=0.1094;AA=c|||;VT=SNP
8	61115756	rs11989538	C	T	100	PASS	AC=2609;AF=0.520966;AN=5008;NS=2504;DP=16769;EAS_AF=0.4653;AMR_AF=0.3271;AFR_AF=0.7761;EUR_AF=0.3907;SAS_AF=0.5051;AA=T|||;VT=SNP
8	61115827	rs28537913	A	C	100	PASS	AC=1561;AF=0.311701;AN=5008;NS=2504;DP=16391;EAS_AF=0.3204;AMR_AF=0.2666;AFR_AF=0.2829;EUR_AF=0.3489;SAS_AF=0.3354;AA=C|||;VT=SNP
8	61115864	rs10216889	G	A	100	PASS	AC=614;AF=0.122604;AN=5008;NS=2504;DP=16229;EAS_AF=0.0665;AMR_AF=0.0231;AFR_AF=0.2995;EUR_AF=0.0298;SAS_AF=0.1074;AA=G|||;VT=SNP
8	61115929	rs10216890	G	A	100	PASS	AC=616;AF=0.123003;AN=5008;NS=2504;DP=16962;EAS_AF=0.0665;AMR_AF=0.0231;AFR_AF=0.3003;EUR_AF=0.0298;SAS_AF=0.1084;AA=g|||;VT=SNP
8	61115987	rs10106120	A	C	100	PASS	AC=1462;AF=0.291933;AN=5008;NS=2504;DP=16598;EAS_AF=0.3204;AMR_AF=0.2637;AFR_AF=0.2095;EUR_AF=0.3489;SAS_AF=0.3354;AA=A|||;VT=SNP
8	61116036	rs9298026	G	T	100	PASS	AC=3818;AF=0.76238;AN=5008;NS=2504;DP=15930;EAS_AF=0.6101;AMR_AF=0.8127;AFR_AF=0.8086;EUR_AF=0.827;SAS_AF=0.7546;AA=T|||;VT=SNP
8	61116348	rs28624458	T	C	100	PASS	AC=1560;AF=0.311502;AN=5008;NS=2504;DP=16589;EAS_AF=0.3204;AMR_AF=0.2666;AFR_AF=0.2829;EUR_AF=0.3489;SAS_AF=0.3344;AA=C|||;VT=SNP
8	61117059	rs79377537	G	A	100	PASS	AC=21;AF=0.00419329;AN=5008;NS=2504;DP=16726;EAS_AF=0.0188;AMR_AF=0.0014;AFR_AF=0;EUR_AF=0;SAS_AF=0.001;AA=G|||;VT=SNP
8	61117108	rs62511575	G	A	100	PASS	AC=329;AF=0.0656949;AN=5008;NS=2504;DP=17579;EAS_AF=0.0774;AMR_AF=0.0476;AFR_AF=0.0477;EUR_AF=0.0447;SAS_AF=0.1125;AA=G|||;VT=SNP
8	61117138	rs62511576	A	G	100	PASS	AC=328;AF=0.0654952;AN=5008;NS=2504;DP=17088;EAS_AF=0.0764;AMR_AF=0.0476;AFR_AF=0.0477;EUR_AF=0.0447;SAS_AF=0.1125;AA=A|||;VT=SNP
8	61117903	rs7841174	C	T	100	PASS	AC=2626;AF=0.524361;AN=5008;NS=2504;DP=18308;EAS_AF=0.4722;AMR_AF=0.3285;AFR_AF=0.7753;EUR_AF=0.3996;SAS_AF=0.5061;AA=T|||;VT=SNP
8	61117930	rs12677683	T	C	100	PASS	AC=356;AF=0.0710863;AN=5008;NS=2504;DP=18205;EAS_AF=0.0804;AMR_AF=0.049;AFR_AF=0.0651;EUR_AF=0.0447;SAS_AF=0.1125;AA=T|||;VT=SNP
8	61119308	rs13278859	T	C	100	PASS	AC=1054;AF=0.210463;AN=5008;NS=2504;DP=18033;EAS_AF=0.1478;AMR_AF=0.3963;AFR_AF=0.0408;EUR_AF=0.4125;SAS_AF=0.1646;AA=T|||;VT=SNP
8	61119365	rs62511577	G	T	100	PASS	AC=268;AF=0.0535144;AN=5008;NS=2504;DP=17514;EAS_AF=0.0556;AMR_AF=0.0519;AFR_AF=0.0098;EUR_AF=0.0417;SAS_AF=0.1237;AA=G|||;VT=SNP
8	61119546	rs62511578	G	T	100	PASS	AC=444;AF=0.0886581;AN=5008;NS=2504;DP=17082;EAS_AF=0.1369;AMR_AF=0.0634;AFR_AF=0.0136;EUR_AF=0.0606;SAS_AF=0.1871;AA=G|||;VT=SNP
8	61120512	rs13259697	G	A	100	PASS	AC=1081;AF=0.215855;AN=5008;NS=2504;DP=15494;EAS_AF=0.1448;AMR_AF=0.4654;AFR_AF=0.0166;EUR_AF=0.3926;SAS_AF=0.1994;AA=G|||;VT=SNP
8	61120636	rs13261565	T	C	100	PASS	AC=1650;AF=0.329473;AN=5008;NS=2504;DP=17435;EAS_AF=0.2143;AMR_AF=0.4885;AFR_AF=0.3056;EUR_AF=0.4205;SAS_AF=0.274;AA=C|||;VT=SNP
8	61120869	rs12677216	G	A	100	PASS	AC=1530;AF=0.305511;AN=5008;NS=2504;DP=16918;EAS_AF=0.2143;AMR_AF=0.4813;AFR_AF=0.2186;EUR_AF=0.4205;SAS_AF=0.274;AA=G|||;VT=SNP
8	61121719	rs35437140	T	C	100	PASS	AC=1596;AF=0.31869;AN=5008;NS=2504;DP=17651;EAS_AF=0.2133;AMR_AF=0.4841;AFR_AF=0.267;EUR_AF=0.4205;SAS_AF=0.2751;AA=T|||;VT=SNP
8	61121818	rs117395199	G	C	100	PASS	AC=28;AF=0.00559105;AN=5008;NS=2504;DP=17312;EAS_AF=0.0278;AMR_AF=0;AFR_AF=0;EUR_AF=0;SAS_AF=0;AA=G|||;VT=SNP
8	61121845	rs7826359	G	C	100	PASS	AC=1583;AF=0.316094;AN=5008;NS=2504;DP=17322;EAS_AF=0.2133;AMR_AF=0.4813;AFR_AF=0.2595;EUR_AF=0.4195;SAS_AF=0.2751;AA=C|||;VT=SNP
8	61122874	rs11995055	T	A	100	PASS	AC=1584;AF=0.316294;AN=5008;NS=2504;DP=19184;EAS_AF=0.2133;AMR_AF=0.4813;AFR_AF=0.2595;EUR_AF=0.4205;SAS_AF=0.2751;AA=T|||;VT=SNP
8	61122903	rs11991354	G	A	100	PASS	AC=1585;AF=0.316494;AN=5008;NS=2504;DP=18700;EAS_AF=0.2133;AMR_AF=0.4813;AFR_AF=0.2595;EUR_AF=0.4215;SAS_AF=0.2751;AA=G|||;VT=SNP
8	61122916	rs11998400	A	G	100	PASS	AC=1585;AF=0.316494;AN=5008;NS=2504;DP=19259;EAS_AF=0.2133;AMR_AF=0.4813;AFR_AF=0.2595;EUR_AF=0.4215;SAS_AF=0.2751;AA=A|||;VT=SNP
8	61123129	rs11998464	A	C	100	PASS	AC=1583;AF=0.316094;AN=5008;NS=2504;DP=17068;EAS_AF=0.2123;AMR_AF=0.4813;AFR_AF=0.2595;EUR_AF=0.4205;SAS_AF=0.2751;AA=C|||;VT=SNP
8	61123136	rs11998465	A	G	100	PASS	AC=1582;AF=0.315895;AN=5008;NS=2504;DP=16966;EAS_AF=0.2123;AMR_AF=0.4813;AFR_AF=0.2595;EUR_AF=0.4195;SAS_AF=0.2751;AA=a|||;VT=SNP
8	61123581	rs13253763	A	G	100	PASS	AC=1585;AF=0.316494;AN=5008;NS=2504;DP=19278;EAS_AF=0.2123;AMR_AF=0.4813;AFR_AF=0.261;EUR_AF=0.4205;SAS_AF=0.2751;AA=G|||;VT=SNP
8	61123647	rs13253838	A	C	100	PASS	AC=1583;AF=0.316094;AN=5008;NS=2504;DP=20472;EAS_AF=0.2123;AMR_AF=0.4813;AFR_AF=0.2595;EUR_AF=0.4205;SAS_AF=0.2751;AA=C|||;VT=SNP
8	61124264	rs7007072	A	G	100	PASS	AC=1583;AF=0.316094;AN=5008;NS=2504;DP=18366;EAS_AF=0.2123;AMR_AF=0.4813;AFR_AF=0.2595;EUR_AF=0.4205;SAS_AF=0.2751;AA=A|||;VT=SNP
8	61124668	rs7011817	G	C	100	PASS	AC=2337;AF=0.466653;AN=5008;NS=2504;DP=17855;EAS_AF=0.3909;AMR_AF=0.572;AFR_AF=0.4387;EUR_AF=0.5229;SAS_AF=0.4499;AA=C|||;VT=SNP
8	61124752	rs75606087	A	C	100	PASS	AC=109;AF=0.0217652;AN=5008;NS=2504;DP=18785;EAS_AF=0.002;AMR_AF=0.0115;AFR_AF=0;EUR_AF=0.0388;SAS_AF=0.0613;AA=A|||;VT=SNP
8	61124929	rs75564928	A	G	100	PASS	AC=77;AF=0.0153754;AN=5008;NS=2504;DP=20804;EAS_AF=0.002;AMR_AF=0.0043;AFR_AF=0;EUR_AF=0.0199;SAS_AF=0.0532;AA=A|||;VT=SNP
8	61125034	rs78269345	G	T	100	PASS	AC=16;AF=0.00319489;AN=5008;NS=2504;DP=20620;EAS_AF=0.0139;AMR_AF=0;AFR_AF=0;EUR_AF=0;SAS_AF=0.002;AA=A|||;VT=SNP
8	61125287	rs10957122	C	T	100	PASS	AC=1489;AF=0.297324;AN=5008;NS=2504;DP=20406;EAS_AF=0.2123;AMR_AF=0.4769;AFR_AF=0.1906;EUR_AF=0.4205;SAS_AF=0.2751;AA=C|||;VT=SNP
8	61125580	rs12542804	A	G	100	PASS	AC=1582;AF=0.315895;AN=5008;NS=2504;DP=20499;EAS_AF=0.2123;AMR_AF=0.4813;AFR_AF=0.2587;EUR_AF=0.4205;SAS_AF=0.2751;AA=A|||;VT=SNP
8	61125649	rs12550354	T	C	100	PASS	AC=1582;AF=0.315895;AN=5008;NS=2504;DP=18917;EAS_AF=0.2123;AMR_AF=0.4813;AFR_AF=0.2587;EUR_AF=0.4205;SAS_AF=0.2751;AA=T|||;VT=SNP
8	61125863	rs7829561	T	C	100	PASS	AC=2353;AF=0.469848;AN=5008;NS=2504;DP=18274;EAS_AF=0.3948;AMR_AF=0.5735;AFR_AF=0.447;EUR_AF=0.5229;SAS_AF=0.4499;AA=C|||;VT=SNP
8	61125887	rs79758085	G	C	100	PASS	AC=358;AF=0.0714856;AN=5008;NS=2504;DP=18763;EAS_AF=0.1825;AMR_AF=0.0259;AFR_AF=0.0151;EUR_AF=0.0129;SAS_AF=0.1258;AA=G|||;VT=SNP
8	61126361	rs78552885	A	G	100	PASS	AC=358;AF=0.0714856;AN=5008;NS=2504;DP=18801;EAS_AF=0.1825;AMR_AF=0.0259;AFR_AF=0.0151;EUR_AF=0.0129;SAS_AF=0.1258;AA=A|||;VT=SNP
8	61126591	rs10100519	G	C	100	PASS	AC=1583;AF=0.316094;AN=5008;NS=2504;DP=20234;EAS_AF=0.2123;AMR_AF=0.4813;AFR_AF=0.2587;EUR_AF=0.4215;SAS_AF=0.2751;AA=C|||;VT=SNP
8	61126657	rs10100434	C	A	100	PASS	AC=1582;AF=0.315895;AN=5008;NS=2504;DP=22173;EAS_AF=0.2123;AMR_AF=0.4813;AFR_AF=0.2587;EUR_AF=0.4205;SAS_AF=0.2751;AA=A|||;VT=SNP
8	61126665	rs10100615	G	A	100	PASS	AC=1583;AF=0.316094;AN=5008;NS=2504;DP=22023;EAS_AF=0.2123;AMR_AF=0.4813;AFR_AF=0.2595;EUR_AF=0.4205;SAS_AF=0.2751;AA=A|||;VT=SNP
8	61127050	rs12543642	A	G	100	PASS	AC=1582;AF=0.315895;AN=5008;NS=2504;DP=22493;EAS_AF=0.2123;AMR_AF=0.4813;AFR_AF=0.2587;EUR_AF=0.4205;SAS_AF=0.2751;AA=A|||;VT=SNP
8	61127454	rs11990876	C	G	100	PASS	AC=1489;AF=0.297324;AN=5008;NS=2504;DP=23862;EAS_AF=0.2123;AMR_AF=0.4769;AFR_AF=0.1906;EUR_AF=0.4205;SAS_AF=0.2751;AA=C|||;VT=SNP
8	61127470	rs11994656	T	G	100	PASS	AC=1582;AF=0.315895;AN=5008;NS=2504;DP=22375;EAS_AF=0.2123;AMR_AF=0.4813;AFR_AF=0.2587;EUR_AF=0.4205;SAS_AF=0.2751;AA=T|||;VT=SNP
8	61127624	rs11990909	C	T	100	PASS	AC=1586;AF=0.316693;AN=5008;NS=2504;DP=19513;EAS_AF=0.2123;AMR_AF=0.4813;AFR_AF=0.2617;EUR_AF=0.4205;SAS_AF=0.2751;AA=C|||;VT=SNP
8	61127759	rs11991009	G	A	100	PASS	AC=1583;AF=0.316094;AN=5008;NS=2504;DP=20070;EAS_AF=0.2123;AMR_AF=0.4813;AFR_AF=0.2595;EUR_AF=0.4205;SAS_AF=0.2751;AA=G|||;VT=SNP
8	61128625	rs12708001	A	T	100	PASS	AC=1585;AF=0.316494;AN=5008;NS=2504;DP=19575;EAS_AF=0.2123;AMR_AF=0.4827;AFR_AF=0.2587;EUR_AF=0.4215;SAS_AF=0.2761;AA=A|||;VT=SNP
8	61128841	rs13251863	C	T	100	PASS	AC=1761;AF=0.351637;AN=5008;NS=2504;DP=19274;EAS_AF=0.2123;AMR_AF=0.4942;AFR_AF=0.3865;EUR_AF=0.4215;SAS_AF=0.2751;AA=T|||;VT=SNP
8	61129861	rs12708002	A	C	100	PASS	AC=1715;AF=0.342452;AN=5008;NS=2504;DP=21710;EAS_AF=0.2123;AMR_AF=0.4914;AFR_AF=0.3533;EUR_AF=0.4215;SAS_AF=0.2751;AA=A|||;VT=SNP
8	61129927	rs72665103	T	A	100	PASS	AC=580;AF=0.115815;AN=5008;NS=2504;DP=19913;EAS_AF=0.1815;AMR_AF=0.0793;AFR_AF=0.0514;EUR_AF=0.1024;SAS_AF=0.1748;AA=T|||;VT=SNP
8	61130057	rs59743106	C	G	100	PASS	AC=1586;AF=0.316693;AN=5008;NS=2504;DP=20804;EAS_AF=0.2123;AMR_AF=0.4841;AFR_AF=0.2595;EUR_AF=0.4215;SAS_AF=0.2751;AA=C|||;VT=SNP
8	61130076	rs56309258	G	A	100	PASS	AC=1586;AF=0.316693;AN=5008;NS=2504;DP=21548;EAS_AF=0.2123;AMR_AF=0.4841;AFR_AF=0.2595;EUR_AF=0.4215;SAS_AF=0.2751;AA=g|||;VT=SNP
8	61130215	rs61219237	G	A	100	PASS	AC=1586;AF=0.316693;AN=5008;NS=2504;DP=22341;EAS_AF=0.2123;AMR_AF=0.4841;AFR_AF=0.2595;EUR_AF=0.4215;SAS_AF=0.2751;AA=G|||;VT=SNP
8	61130619	rs78922489	G	A	100	PASS	AC=358;AF=0.0714856;AN=5008;NS=2504;DP=20792;EAS_AF=0.1825;AMR_AF=0.0259;AFR_AF=0.0151;EUR_AF=0.0129;SAS_AF=0.1258;AA=g|||;VT=SNP
8	61130839	rs7462276	T	C	100	PASS	AC=584;AF=0.116613;AN=5008;NS=2504;DP=20578;EAS_AF=0.1845;AMR_AF=0.0793;AFR_AF=0.0514;EUR_AF=0.1034;SAS_AF=0.1748;AA=T|||;VT=SNP
8	61131564	rs62511580	C	T	100	PASS	AC=482;AF=0.096246;AN=5008;NS=2504;DP=18332;EAS_AF=0.1825;AMR_AF=0.062;AFR_AF=0.0151;EUR_AF=0.0596;SAS_AF=0.1789;AA=c|||;VT=SNP
8	61132294	rs143641256	T	C	100	PASS	AC=10;AF=0.00199681;AN=5008;NS=2504;DP=16424;EAS_AF=0.0099;AMR_AF=0;AFR_AF=0;EUR_AF=0;SAS_AF=0;AA=T|||;VT=SNP
8	61132386	rs10100314	G	A	100	PASS	AC=1308;AF=0.261182;AN=5008;NS=2504;DP=18191;EAS_AF=0.2808;AMR_AF=0.2478;AFR_AF=0.2315;EUR_AF=0.3042;SAS_AF=0.2464;AA=G|||;VT=SNP
8	61132545	rs13255207	A	T	100	PASS	AC=2579;AF=0.514976;AN=5008;NS=2504;DP=18218;EAS_AF=0.4187;AMR_AF=0.6614;AFR_AF=0.3926;EUR_AF=0.6312;SAS_AF=0.5562;AA=T|||;VT=SNP
8	61132637	rs10957123	T	C	100	PASS	AC=1413;AF=0.282149;AN=5008;NS=2504;DP=19471;EAS_AF=0.3115;AMR_AF=0.2651;AFR_AF=0.2035;EUR_AF=0.3509;SAS_AF=0.2996;AA=T|||;VT=SNP
8	61133308	rs10103858	A	T	100	PASS	AC=1483;AF=0.296126;AN=5008;NS=2504;DP=17239;EAS_AF=0.2073;AMR_AF=0.4841;AFR_AF=0.1899;EUR_AF=0.4085;SAS_AF=0.2822;AA=C|||;VT=SNP
8	61133347	rs10103871	A	C	100	PASS	AC=1471;AF=0.29373;AN=5008;NS=2504;DP=19880;EAS_AF=0.2083;AMR_AF=0.4841;AFR_AF=0.18;EUR_AF=0.4085;SAS_AF=0.2822;AA=A|||;VT=SNP
8	61133576	rs13265385	A	G	100	PASS	AC=1540;AF=0.307508;AN=5008;NS=2504;DP=21163;EAS_AF=0.2073;AMR_AF=0.487;AFR_AF=0.2315;EUR_AF=0.4085;SAS_AF=0.2822;AA=G|||;VT=SNP
8	61133751	rs13265912	A	G	100	PASS	AC=1541;AF=0.307708;AN=5008;NS=2504;DP=19675;EAS_AF=0.2073;AMR_AF=0.487;AFR_AF=0.2322;EUR_AF=0.4085;SAS_AF=0.2822;AA=a|||;VT=SNP
8	61133850	rs13268419	T	A	100	PASS	AC=1469;AF=0.293331;AN=5008;NS=2504;DP=18292;EAS_AF=0.2073;AMR_AF=0.4827;AFR_AF=0.1808;EUR_AF=0.4076;SAS_AF=0.2822;AA=T|||;VT=SNP
8	61133958	rs148398644	G	A	100	PASS	AC=24;AF=0.00479233;AN=5008;NS=2504;DP=19788;EAS_AF=0.0238;AMR_AF=0;AFR_AF=0;EUR_AF=0;SAS_AF=0;AA=G|||;VT=SNP
8	61134032	rs13266842	C	T	100	PASS	AC=1470;AF=0.29353;AN=5008;NS=2504;DP=18476;EAS_AF=0.2073;AMR_AF=0.4827;AFR_AF=0.18;EUR_AF=0.4085;SAS_AF=0.2832;AA=C|||;VT=SNP
8	61134995	rs6471849	G	A	100	PASS	AC=4206;AF=0.839856;AN=5008;NS=2504;DP=18497;EAS_AF=0.7312;AMR_AF=0.8919;AFR_AF=0.9387;EUR_AF=0.8499;SAS_AF=0.771;AA=A|||;VT=SNP
8	61136381	rs141379687	G	A	100	PASS	AC=176;AF=0.0351438;AN=5008;NS=2504;DP=17676;EAS_AF=0.0704;AMR_AF=0.0014;AFR_AF=0.0023;EUR_AF=0.0278;SAS_AF=0.0746;AA=G|||;VT=SNP
8	61136473	rs118083443	A	G	100	PASS	AC=176;AF=0.0351438;AN=5008;NS=2504;DP=17841;EAS_AF=0.0704;AMR_AF=0.0014;AFR_AF=0.0023;EUR_AF=0.0278;SAS_AF=0.0746;AA=A|||;VT=SNP
8	61136532	rs13259922	A	G	100	PASS	AC=1470;AF=0.29353;AN=5008;NS=2504;DP=18537;EAS_AF=0.2073;AMR_AF=0.4827;AFR_AF=0.1808;EUR_AF=0.4085;SAS_AF=0.2822;AA=A|||;VT=SNP
8	61138060	rs7463865	T	A	100	PASS	AC=898;AF=0.179313;AN=5008;NS=2504;DP=18392;EAS_AF=0.2391;AMR_AF=0.134;AFR_AF=0.1505;EUR_AF=0.1352;SAS_AF=0.2342;AA=T|||;VT=SNP
8	61138303	rs28686938	C	A	100	PASS	AC=1467;AF=0.292931;AN=5008;NS=2504;DP=19660;EAS_AF=0.2073;AMR_AF=0.4827;AFR_AF=0.1778;EUR_AF=0.4095;SAS_AF=0.2822;AA=C|||;VT=SNP
8	61138612	rs6471850	T	C	100	PASS	AC=4547;AF=0.907947;AN=5008;NS=2504;DP=19256;EAS_AF=0.7312;AMR_AF=0.9784;AFR_AF=0.9713;EUR_AF=0.9871;SAS_AF=0.8732;AA=C|||;VT=SNP
8	61139150	rs55658750	T	C	100	PASS	AC=899;AF=0.179513;AN=5008;NS=2504;DP=21256;EAS_AF=0.2391;AMR_AF=0.134;AFR_AF=0.1505;EUR_AF=0.1352;SAS_AF=0.2352;AA=T|||;VT=SNP
8	61139280	rs12549573	C	T	100	PASS	AC=4423;AF=0.883187;AN=5008;NS=2504;DP=18332;EAS_AF=0.7312;AMR_AF=0.9424;AFR_AF=0.9713;EUR_AF=0.9404;SAS_AF=0.82;AA=T|||;VT=SNP
8	61139319	rs12549574	C	T	100	PASS	AC=1537;AF=0.306909;AN=5008;NS=2504;DP=19525;EAS_AF=0.2063;AMR_AF=0.4856;AFR_AF=0.23;EUR_AF=0.4095;SAS_AF=0.2822;AA=c|||;VT=SNP
8	61139647	rs6997366	G	A	100	PASS	AC=1478;AF=0.295128;AN=5008;NS=2504;DP=17287;EAS_AF=0.2063;AMR_AF=0.4827;AFR_AF=0.1884;EUR_AF=0.4076;SAS_AF=0.2822;AA=G|||;VT=SNP
8	61139663	rs4738799	C	A	100	PASS	AC=4423;AF=0.883187;AN=5008;NS=2504;DP=17071;EAS_AF=0.7312;AMR_AF=0.9424;AFR_AF=0.9713;EUR_AF=0.9404;SAS_AF=0.82;AA=A|||;VT=SNP
8	61140083	rs7462315	C	T	100	PASS	AC=4423;AF=0.883187;AN=5008;NS=2504;DP=13973;EAS_AF=0.7312;AMR_AF=0.9424;AFR_AF=0.9713;EUR_AF=0.9404;SAS_AF=0.82;AA=T|||;VT=SNP
8	61140353	rs79703979	C	A	100	PASS	AC=14;AF=0.00279553;AN=5008;NS=2504;DP=14641;EAS_AF=0.0119;AMR_AF=0;AFR_AF=0;EUR_AF=0;SAS_AF=0.002;AA=C|||;VT=SNP
8	61140620	rs7463084	A	C	100	PASS	AC=1482;AF=0.295927;AN=5008;NS=2504;DP=17204;EAS_AF=0.2073;AMR_AF=0.4841;AFR_AF=0.1899;EUR_AF=0.4076;SAS_AF=0.2822;AA=C|||;VT=SNP
8	61140958	rs7463207	A	G	100	PASS	AC=1482;AF=0.295927;AN=5008;NS=2504;DP=19580;EAS_AF=0.2073;AMR_AF=0.4827;AFR_AF=0.1899;EUR_AF=0.4076;SAS_AF=0.2832;AA=G|||;VT=SNP
8	61141650	rs62511582	C	T	100	PASS	AC=864;AF=0.172524;AN=5008;NS=2504;DP=21243;EAS_AF=0.2093;AMR_AF=0.134;AFR_AF=0.1505;EUR_AF=0.1332;SAS_AF=0.2321;AA=C|||;VT=SNP
8	61141915	rs62511583	C	T	100	PASS	AC=863;AF=0.172324;AN=5008;NS=2504;DP=19265;EAS_AF=0.2093;AMR_AF=0.134;AFR_AF=0.1498;EUR_AF=0.1332;SAS_AF=0.2321;AA=C|||;VT=SNP
8	61142476	rs67956711	C	A	100	PASS	AC=1463;AF=0.292133;AN=5008;NS=2504;DP=19391;EAS_AF=0.2063;AMR_AF=0.4827;AFR_AF=0.1762;EUR_AF=0.4085;SAS_AF=0.2822;AA=C|||;VT=SNP
8	61142995	rs7013855	C	T	100	PASS	AC=4261;AF=0.850839;AN=5008;NS=2504;DP=19664;EAS_AF=0.7312;AMR_AF=0.9251;AFR_AF=0.8873;EUR_AF=0.8976;SAS_AF=0.8241;AA=T|||;VT=SNP
8	61143029	rs76802947	C	T	100	PASS	AC=152;AF=0.0303514;AN=5008;NS=2504;DP=18306;EAS_AF=0.0833;AMR_AF=0.0101;AFR_AF=0.0008;EUR_AF=0.0119;SAS_AF=0.0491;AA=C|||;VT=SNP
8	61143069	rs13268836	C	T	100	PASS	AC=1530;AF=0.305511;AN=5008;NS=2504;DP=16130;EAS_AF=0.2063;AMR_AF=0.4856;AFR_AF=0.2247;EUR_AF=0.4095;SAS_AF=0.2822;AA=T|||;VT=SNP
8	61143091	rs9969468	A	C	100	PASS	AC=4548;AF=0.908147;AN=5008;NS=2504;DP=15834;EAS_AF=0.7312;AMR_AF=0.9784;AFR_AF=0.972;EUR_AF=0.9871;SAS_AF=0.8732;AA=C|||;VT=SNP
8	61143557	rs11780368	T	C	100	PASS	AC=4566;AF=0.911741;AN=5008;NS=2504;DP=13286;EAS_AF=0.7312;AMR_AF=0.9784;AFR_AF=0.9856;EUR_AF=0.9871;SAS_AF=0.8732;AA=C|||;VT=SNP
8	61144537	rs12548662	A	C	100	PASS	AC=1534;AF=0.30631;AN=5008;NS=2504;DP=15709;EAS_AF=0.2063;AMR_AF=0.4856;AFR_AF=0.2284;EUR_AF=0.4085;SAS_AF=0.2822;AA=C|||;VT=SNP
8	61144790	rs73683396	G	T	100	PASS	AC=1559;AF=0.311302;AN=5008;NS=2504;DP=16981;EAS_AF=0.2867;AMR_AF=0.2565;AFR_AF=0.4047;EUR_AF=0.3062;SAS_AF=0.2546;AA=G|||;VT=SNP
8	61145146	rs11784742	A	G	100	PASS	AC=4431;AF=0.884784;AN=5008;NS=2504;DP=12363;EAS_AF=0.7312;AMR_AF=0.9424;AFR_AF=0.9773;EUR_AF=0.9404;SAS_AF=0.82;AA=G|||;VT=SNP
8	61145264	rs6986917	A	G	100	PASS	AC=2564;AF=0.511981;AN=5008;NS=2504;DP=18530;EAS_AF=0.5248;AMR_AF=0.3977;AFR_AF=0.6331;EUR_AF=0.4414;SAS_AF=0.4888;AA=A|||;VT=SNP
8	61145347	rs6987086	C	T	100	PASS	AC=4427;AF=0.883986;AN=5008;NS=2504;DP=18682;EAS_AF=0.7302;AMR_AF=0.9424;AFR_AF=0.9743;EUR_AF=0.9404;SAS_AF=0.8211;AA=T|||;VT=SNP
8	61145499	rs13262241	G	A	100	PASS	AC=1074;AF=0.214457;AN=5008;NS=2504;DP=18422;EAS_AF=0.1359;AMR_AF=0.4697;AFR_AF=0.0189;EUR_AF=0.3807;SAS_AF=0.2076;AA=G|||;VT=SNP
8	61145802	rs10092625	T	C	100	PASS	AC=1520;AF=0.303514;AN=5008;NS=2504;DP=18553;EAS_AF=0.2113;AMR_AF=0.4827;AFR_AF=0.2141;EUR_AF=0.4085;SAS_AF=0.2843;AA=C|||;VT=SNP
8	61145980	rs10106102	C	G	100	PASS	AC=1531;AF=0.305711;AN=5008;NS=2504;DP=16109;EAS_AF=0.2063;AMR_AF=0.4856;AFR_AF=0.2247;EUR_AF=0.4085;SAS_AF=0.2843;AA=G|||;VT=SNP
8	61146133	rs10093017	T	C	100	PASS	AC=1516;AF=0.302716;AN=5008;NS=2504;DP=16577;EAS_AF=0.2063;AMR_AF=0.4827;AFR_AF=0.2141;EUR_AF=0.4095;SAS_AF=0.2843;AA=C|||;VT=SNP
8	61146139	rs10106235	C	T	100	PASS	AC=1533;AF=0.30611;AN=5008;NS=2504;DP=16489;EAS_AF=0.2063;AMR_AF=0.487;AFR_AF=0.2247;EUR_AF=0.4095;SAS_AF=0.2843;AA=T|||;VT=SNP
8	61146834	rs7465501	T	C	100	PASS	AC=2597;AF=0.51857;AN=5008;NS=2504;DP=19026;EAS_AF=0.5288;AMR_AF=0.4308;AFR_AF=0.562;EUR_AF=0.4881;SAS_AF=0.5429;AA=T|||;VT=SNP
8	61148062	rs10108007	T	C	100	PASS	AC=1634;AF=0.326278;AN=5008;NS=2504;DP=21220;EAS_AF=0.2063;AMR_AF=0.4971;AFR_AF=0.2965;EUR_AF=0.4095;SAS_AF=0.2832;AA=C|||;VT=SNP
8	61148830	rs10096803	C	T	100	PASS	AC=1533;AF=0.30611;AN=5008;NS=2504;DP=18782;EAS_AF=0.3105;AMR_AF=0.2565;AFR_AF=0.3638;EUR_AF=0.3082;SAS_AF=0.2566;AA=C|||;VT=SNP
8	61148888	rs10111628	T	C	100	PASS	AC=3345;AF=0.667931;AN=5008;NS=2504;DP=18077;EAS_AF=0.5228;AMR_AF=0.7911;AFR_AF=0.6921;EUR_AF=0.7684;SAS_AF=0.5941;AA=C|||;VT=SNP
8	61149123	rs7465573	A	C	100	PASS	AC=3710;AF=0.740815;AN=5008;NS=2504;DP=16059;EAS_AF=0.5238;AMR_AF=0.853;AFR_AF=0.82;EUR_AF=0.8718;SAS_AF=0.6431;AA=C|||;VT=SNP
8	61149197	rs77439946	T	A	100	PASS	AC=19;AF=0.00379393;AN=5008;NS=2504;DP=15624;EAS_AF=0.0149;AMR_AF=0.0029;AFR_AF=0;EUR_AF=0.001;SAS_AF=0.001;AA=T|||;VT=SNP
8	61149444	rs12543049	C	T	100	PASS	AC=1731;AF=0.345647;AN=5008;NS=2504;DP=18704;EAS_AF=0.3621;AMR_AF=0.5303;AFR_AF=0.2337;EUR_AF=0.4085;SAS_AF=0.2843;AA=T|||;VT=SNP
8	61149731	rs6984526	C	T	100	PASS	AC=2527;AF=0.504593;AN=5008;NS=2504;DP=20229;EAS_AF=0.3621;AMR_AF=0.3876;AFR_AF=0.6339;EUR_AF=0.5219;SAS_AF=0.5419;AA=T|||;VT=SNP
8	61150249	rs10081509	C	T	100	PASS	AC=3890;AF=0.776757;AN=5008;NS=2504;DP=20093;EAS_AF=0.7688;AMR_AF=0.8761;AFR_AF=0.5908;EUR_AF=0.9284;SAS_AF=0.8098;AA=T|||;VT=SNP
8	61150373	rs12543772	C	T	100	PASS	AC=1416;AF=0.282748;AN=5008;NS=2504;DP=21865;EAS_AF=0.2004;AMR_AF=0.2017;AFR_AF=0.4546;EUR_AF=0.1938;SAS_AF=0.2843;AA=T|||;VT=SNP
8	61150629	rs79328018	T	C	100	PASS	AC=86;AF=0.0171725;AN=5008;NS=2504;DP=20943;EAS_AF=0.0486;AMR_AF=0.049;AFR_AF=0.0015;EUR_AF=0;SAS_AF=0.001;AA=T|||;VT=SNP
8	61150883	rs56227154	C	G	100	PASS	AC=1387;AF=0.276957;AN=5008;NS=2504;DP=20851;EAS_AF=0.1617;AMR_AF=0.2723;AFR_AF=0.261;EUR_AF=0.3956;SAS_AF=0.2986;AA=T|||;VT=SNP
8	61151150	rs12708003	T	G	100	PASS	AC=1786;AF=0.356629;AN=5008;NS=2504;DP=17512;EAS_AF=0.374;AMR_AF=0.4265;AFR_AF=0.4357;EUR_AF=0.2982;SAS_AF=0.2423;AA=T|||;VT=SNP
8	61151574	rs8180936	C	T	100	PASS	AC=3559;AF=0.710663;AN=5008;NS=2504;DP=21194;EAS_AF=0.626;AMR_AF=0.6873;AFR_AF=0.8744;EUR_AF=0.6819;SAS_AF=0.6227;AA=T|||;VT=SNP
8	61151819	rs35323112	T	A	100	PASS	AC=1186;AF=0.236821;AN=5008;NS=2504;DP=18263;EAS_AF=0.373;AMR_AF=0.3833;AFR_AF=0.0174;EUR_AF=0.2952;SAS_AF=0.229;AA=T|||;VT=SNP
8	61152109	rs28698649	G	A	100	PASS	AC=875;AF=0.17472;AN=5008;NS=2504;DP=20142;EAS_AF=0.0982;AMR_AF=0.0476;AFR_AF=0.441;EUR_AF=0.0427;SAS_AF=0.1196;AA=G|||;VT=SNP
8	61152149	rs12549942	A	G	100	PASS	AC=4268;AF=0.852236;AN=5008;NS=2504;DP=19569;EAS_AF=0.8333;AMR_AF=0.8444;AFR_AF=0.9047;EUR_AF=0.8111;SAS_AF=0.8487;AA=G|||;VT=SNP
8	61152800	rs7462854	G	T	100	PASS	AC=682;AF=0.136182;AN=5008;NS=2504;DP=21059;EAS_AF=0.2103;AMR_AF=0.1527;AFR_AF=0.0083;EUR_AF=0.1312;SAS_AF=0.226;AA=G|||;VT=SNP
8	61153426	rs186667292	T	G	100	PASS	AC=21;AF=0.00419329;AN=5008;NS=2504;DP=17063;EAS_AF=0.0179;AMR_AF=0;AFR_AF=0;EUR_AF=0;SAS_AF=0.0031;AA=T|||;VT=SNP
8	61153560	rs9298027	C	A	100	PASS	AC=1555;AF=0.310503;AN=5008;NS=2504;DP=18696;EAS_AF=0.1548;AMR_AF=0.2565;AFR_AF=0.4667;EUR_AF=0.3419;SAS_AF=0.2658;AA=C|||;VT=SNP
8	61154182	rs7007157	G	C	100	PASS	AC=2379;AF=0.47504;AN=5008;NS=2504;DP=16399;EAS_AF=0.253;AMR_AF=0.3026;AFR_AF=0.8616;EUR_AF=0.3877;SAS_AF=0.3937;AA=C|||;VT=SNP
8	61154482	rs76896050	T	G	100	PASS	AC=79;AF=0.0157748;AN=5008;NS=2504;DP=16793;EAS_AF=0.0764;AMR_AF=0;AFR_AF=0;EUR_AF=0;SAS_AF=0.002;AA=T|||;VT=SNP
8	61155109	rs77383884	G	A	100	PASS	AC=278;AF=0.0555112;AN=5008;NS=2504;DP=22375;EAS_AF=0.0972;AMR_AF=0.0115;AFR_AF=0.0174;EUR_AF=0.0417;SAS_AF=0.1094;AA=G|||;VT=SNP
8	61155149	rs6994129	T	C	100	PASS	AC=2320;AF=0.463259;AN=5008;NS=2504;DP=21687;EAS_AF=0.253;AMR_AF=0.3026;AFR_AF=0.8177;EUR_AF=0.3877;SAS_AF=0.3926;AA=c|||;VT=SNP
8	61155907	rs73683400	C	T	100	PASS	AC=760;AF=0.151757;AN=5008;NS=2504;DP=18125;EAS_AF=0.0982;AMR_AF=0.0461;AFR_AF=0.3464;EUR_AF=0.0457;SAS_AF=0.1278;AA=C|||;VT=SNP
8	61156208	rs6999752	T	G	100	PASS	AC=769;AF=0.153554;AN=5008;NS=2504;DP=17936;EAS_AF=0.0992;AMR_AF=0.0504;AFR_AF=0.3502;EUR_AF=0.0457;SAS_AF=0.1278;AA=-|||;VT=SNP
8	61156357	rs9643518	C	A	100	PASS	AC=280;AF=0.0559105;AN=5008;NS=2504;DP=18130;EAS_AF=0.0972;AMR_AF=0.0115;AFR_AF=0.0189;EUR_AF=0.0417;SAS_AF=0.1094;AA=C|||;VT=SNP
8	61156654	rs145079916	C	T	100	PASS	AC=12;AF=0.00239617;AN=5008;NS=2504;DP=19412;EAS_AF=0.0109;AMR_AF=0;AFR_AF=0;EUR_AF=0;SAS_AF=0.001;AA=C|||;VT=SNP
8	61156827	rs74701322	A	G	100	PASS	AC=303;AF=0.0605032;AN=5008;NS=2504;DP=19096;EAS_AF=0.0972;AMR_AF=0.0115;AFR_AF=0.0348;EUR_AF=0.0427;SAS_AF=0.1104;AA=A|||;VT=SNP
8	61157788	rs6991411	T	C	100	PASS	AC=1400;AF=0.279553;AN=5008;NS=2504;DP=17094;EAS_AF=0.1548;AMR_AF=0.245;AFR_AF=0.3578;EUR_AF=0.34;SAS_AF=0.2648;AA=T|||;VT=SNP
8	61157809	rs7009181	A	G	100	PASS	AC=1399;AF=0.279353;AN=5008;NS=2504;DP=16728;EAS_AF=0.1548;AMR_AF=0.245;AFR_AF=0.357;EUR_AF=0.34;SAS_AF=0.2648;AA=A|||;VT=SNP
8	61158053	rs9643367	T	C	100	PASS	AC=2395;AF=0.478235;AN=5008;NS=2504;DP=19401;EAS_AF=0.253;AMR_AF=0.3055;AFR_AF=0.8638;EUR_AF=0.3887;SAS_AF=0.4039;AA=T|||;VT=SNP
8	61158163	rs9643368	A	G	100	PASS	AC=2393;AF=0.477835;AN=5008;NS=2504;DP=18418;EAS_AF=0.253;AMR_AF=0.3069;AFR_AF=0.8631;EUR_AF=0.3877;SAS_AF=0.4029;AA=A|||;VT=SNP
8	61158342	rs80159570	G	T	100	PASS	AC=32;AF=0.00638978;AN=5008;NS=2504;DP=19437;EAS_AF=0.0278;AMR_AF=0;AFR_AF=0;EUR_AF=0;SAS_AF=0.0041;AA=G|||;VT=SNP
8	61159801	rs147271164	G	A	100	PASS	AC=32;AF=0.00638978;AN=5008;NS=2504;DP=20723;EAS_AF=0.0119;AMR_AF=0.0288;AFR_AF=0;EUR_AF=0;SAS_AF=0;AA=G|||;VT=SNP
8	61159951	rs6471851	T	G	100	PASS	AC=2386;AF=0.476438;AN=5008;NS=2504;DP=19928;EAS_AF=0.251;AMR_AF=0.3026;AFR_AF=0.8608;EUR_AF=0.3887;SAS_AF=0.4029;AA=G|||;VT=SNP
8	61159974	rs7814086	C	A	100	PASS	AC=1603;AF=0.320088;AN=5008;NS=2504;DP=20765;EAS_AF=0.1548;AMR_AF=0.2565;AFR_AF=0.4955;EUR_AF=0.3429;SAS_AF=0.2751;AA=C|||;VT=SNP
8	61160030	rs6471852	A	G	100	PASS	AC=2387;AF=0.476637;AN=5008;NS=2504;DP=22050;EAS_AF=0.253;AMR_AF=0.3026;AFR_AF=0.8593;EUR_AF=0.3887;SAS_AF=0.4039;AA=G|||;VT=SNP
8	61160179	rs7814280	A	C	100	PASS	AC=1878;AF=0.375;AN=5008;NS=2504;DP=24520;EAS_AF=0.252;AMR_AF=0.2666;AFR_AF=0.5098;EUR_AF=0.3847;SAS_AF=0.3865;AA=A|||;VT=SNP
8	61160346	rs7814473	A	G	100	PASS	AC=2388;AF=0.476837;AN=5008;NS=2504;DP=22819;EAS_AF=0.253;AMR_AF=0.3026;AFR_AF=0.8593;EUR_AF=0.3887;SAS_AF=0.4049;AA=G|||;VT=SNP
8	61160657	rs6471853	T	G	100	PASS	AC=1872;AF=0.373802;AN=5008;NS=2504;DP=18998;EAS_AF=0.252;AMR_AF=0.2666;AFR_AF=0.5068;EUR_AF=0.3837;SAS_AF=0.3855;AA=T|||;VT=SNP
8	61161038	rs6987786	C	G	100	PASS	AC=2387;AF=0.476637;AN=5008;NS=2504;DP=18561;EAS_AF=0.253;AMR_AF=0.3026;AFR_AF=0.8593;EUR_AF=0.3877;SAS_AF=0.4049;AA=G|||;VT=SNP
8	61161079	rs6988169	G	A	100	PASS	AC=2387;AF=0.476637;AN=5008;NS=2504;DP=17920;EAS_AF=0.253;AMR_AF=0.3026;AFR_AF=0.8593;EUR_AF=0.3887;SAS_AF=0.4039;AA=A|||;VT=SNP
8	61161613	rs72665113	C	T	100	PASS	AC=674;AF=0.134585;AN=5008;NS=2504;DP=18854;EAS_AF=0.2083;AMR_AF=0.1499;AFR_AF=0.0113;EUR_AF=0.1302;SAS_AF=0.2188;AA=C|||;VT=SNP
8	61162372	rs79587441	T	C	100	PASS	AC=302;AF=0.0603035;AN=5008;NS=2504;DP=17902;EAS_AF=0.0972;AMR_AF=0.0115;AFR_AF=0.0348;EUR_AF=0.0417;SAS_AF=0.1104;AA=T|||;VT=SNP
8	61162382	rs78065993	T	C	100	PASS	AC=303;AF=0.0605032;AN=5008;NS=2504;DP=17984;EAS_AF=0.0972;AMR_AF=0.0115;AFR_AF=0.0348;EUR_AF=0.0417;SAS_AF=0.1115;AA=T|||;VT=SNP
8	61162506	rs6998008	G	A	100	PASS	AC=1575;AF=0.314497;AN=5008;NS=2504;DP=19627;EAS_AF=0.1558;AMR_AF=0.255;AFR_AF=0.475;EUR_AF=0.3419;SAS_AF=0.2751;AA=G|||;VT=SNP
8	61163247	rs78909002	A	C	100	PASS	AC=273;AF=0.0545128;AN=5008;NS=2504;DP=18816;EAS_AF=0.0972;AMR_AF=0.0101;AFR_AF=0.0136;EUR_AF=0.0417;SAS_AF=0.1104;AA=A|||;VT=SNP
8	61163309	rs7812953	T	C	100	PASS	AC=2386;AF=0.476438;AN=5008;NS=2504;DP=17428;EAS_AF=0.253;AMR_AF=0.3026;AFR_AF=0.8593;EUR_AF=0.3877;SAS_AF=0.4039;AA=C|||;VT=SNP
8	61163575	rs181597450	T	C	100	PASS	AC=37;AF=0.00738818;AN=5008;NS=2504;DP=16477;EAS_AF=0.0347;AMR_AF=0;AFR_AF=0;EUR_AF=0;SAS_AF=0.002;AA=T|||;VT=SNP
8	61164294	rs75422335	A	G	100	PASS	AC=302;AF=0.0603035;AN=5008;NS=2504;DP=17855;EAS_AF=0.0972;AMR_AF=0.0115;AFR_AF=0.0348;EUR_AF=0.0417;SAS_AF=0.1104;AA=A|||;VT=SNP
8	61164367	rs6471854	G	A	100	PASS	AC=4267;AF=0.852037;AN=5008;NS=2504;DP=16847;EAS_AF=0.8333;AMR_AF=0.8401;AFR_AF=0.9054;EUR_AF=0.8082;SAS_AF=0.8528;AA=A|||;VT=SNP
8	61164850	rs6471855	T	C	100	PASS	AC=2342;AF=0.467652;AN=5008;NS=2504;DP=14281;EAS_AF=0.253;AMR_AF=0.3012;AFR_AF=0.8268;EUR_AF=0.3877;SAS_AF=0.4039;AA=T|||;VT=SNP
8	61165058	rs7009243	A	T	100	PASS	AC=2341;AF=0.467452;AN=5008;NS=2504;DP=19129;EAS_AF=0.252;AMR_AF=0.3012;AFR_AF=0.8268;EUR_AF=0.3877;SAS_AF=0.4039;AA=T|||;VT=SNP
8	61165131	rs76533873	A	T	100	PASS	AC=301;AF=0.0601038;AN=5008;NS=2504;DP=17526;EAS_AF=0.0972;AMR_AF=0.0115;AFR_AF=0.034;EUR_AF=0.0417;SAS_AF=0.1104;AA=A|||;VT=SNP
8	61165323	rs74469997	T	C	100	PASS	AC=301;AF=0.0601038;AN=5008;NS=2504;DP=16360;EAS_AF=0.0972;AMR_AF=0.0115;AFR_AF=0.034;EUR_AF=0.0417;SAS_AF=0.1104;AA=T|||;VT=SNP
8	61165575	rs10094553	G	C	100	PASS	AC=1574;AF=0.314297;AN=5008;NS=2504;DP=13675;EAS_AF=0.1538;AMR_AF=0.255;AFR_AF=0.4758;EUR_AF=0.3419;SAS_AF=0.2751;AA=G|||;VT=SNP
8	61166119	rs12542601	G	A	100	PASS	AC=1183;AF=0.236222;AN=5008;NS=2504;DP=20716;EAS_AF=0.371;AMR_AF=0.3847;AFR_AF=0.0197;EUR_AF=0.2893;SAS_AF=0.2301;AA=G|||;VT=SNP
8	61166159	rs35524626	G	A	100	PASS	AC=1390;AF=0.277556;AN=5008;NS=2504;DP=21082;EAS_AF=0.1548;AMR_AF=0.2435;AFR_AF=0.3517;EUR_AF=0.339;SAS_AF=0.2648;AA=G|||;VT=SNP
8	61167565	rs79819088	G	A	100	PASS	AC=334;AF=0.0666933;AN=5008;NS=2504;DP=15199;EAS_AF=0.0605;AMR_AF=0.0865;AFR_AF=0.0234;EUR_AF=0.1183;SAS_AF=0.0644;AA=G|||;VT=SNP
8	61167608	rs6996114	A	G	100	PASS	AC=1521;AF=0.303714;AN=5008;NS=2504;DP=14363;EAS_AF=0.1776;AMR_AF=0.2493;AFR_AF=0.3707;EUR_AF=0.3569;SAS_AF=0.3272;AA=A|||;VT=SNP
8	61167887	rs10957124	T	C	100	PASS	AC=1064;AF=0.21246;AN=5008;NS=2504;DP=13673;EAS_AF=0.1567;AMR_AF=0.2968;AFR_AF=0.0371;EUR_AF=0.3678;SAS_AF=0.2873;AA=T|||;VT=SNP
8	61168623	rs6983830	T	C	100	PASS	AC=2497;AF=0.498602;AN=5008;NS=2504;DP=15955;EAS_AF=0.253;AMR_AF=0.3977;AFR_AF=0.8464;EUR_AF=0.4235;SAS_AF=0.4305;AA=C|||;VT=SNP
8	61168775	rs7002369	G	A	100	PASS	AC=2497;AF=0.498602;AN=5008;NS=2504;DP=18764;EAS_AF=0.253;AMR_AF=0.3963;AFR_AF=0.8472;EUR_AF=0.4235;SAS_AF=0.4305;AA=A|||;VT=SNP
8	61169713	rs11774698	C	T	100	PASS	AC=2497;AF=0.498602;AN=5008;NS=2504;DP=15662;EAS_AF=0.253;AMR_AF=0.3963;AFR_AF=0.8472;EUR_AF=0.4235;SAS_AF=0.4305;AA=T|||;VT=SNP
8	61169723	rs11781514	A	G	100	PASS	AC=2497;AF=0.498602;AN=5008;NS=2504;DP=15822;EAS_AF=0.253;AMR_AF=0.3963;AFR_AF=0.8472;EUR_AF=0.4235;SAS_AF=0.4305;AA=G|||;VT=SNP
8	61169752	rs74907978	C	T	100	PASS	AC=340;AF=0.0678914;AN=5008;NS=2504;DP=15977;EAS_AF=0.0972;AMR_AF=0.013;AFR_AF=0.0605;EUR_AF=0.0417;SAS_AF=0.1135;AA=G|||;VT=SNP
8	61169828	rs7463930	G	A	100	PASS	AC=2497;AF=0.498602;AN=5008;NS=2504;DP=17157;EAS_AF=0.253;AMR_AF=0.3963;AFR_AF=0.8472;EUR_AF=0.4235;SAS_AF=0.4305;AA=G|||;VT=SNP
8	61169967	rs7463939	C	A	100	PASS	AC=2497;AF=0.498602;AN=5008;NS=2504;DP=20720;EAS_AF=0.253;AMR_AF=0.3963;AFR_AF=0.8472;EUR_AF=0.4235;SAS_AF=0.4305;AA=C|||;VT=SNP
8	61170179	rs77828969	G	A	100	PASS	AC=340;AF=0.0678914;AN=5008;NS=2504;DP=18949;EAS_AF=0.0972;AMR_AF=0.013;AFR_AF=0.0605;EUR_AF=0.0417;SAS_AF=0.1135;AA=g|||;VT=SNP
8	61170322	rs11774872	C	T	100	PASS	AC=2497;AF=0.498602;AN=5008;NS=2504;DP=21680;EAS_AF=0.253;AMR_AF=0.3963;AFR_AF=0.8472;EUR_AF=0.4235;SAS_AF=0.4305;AA=T|||;VT=SNP
8	61170560	rs10093008	A	T	100	PASS	AC=2498;AF=0.498802;AN=5008;NS=2504;DP=20791;EAS_AF=0.253;AMR_AF=0.3963;AFR_AF=0.8472;EUR_AF=0.4235;SAS_AF=0.4315;AA=A|||;VT=SNP
8	61170610	rs117556352	C	T	100	PASS	AC=11;AF=0.00219649;AN=5008;NS=2504;DP=19899;EAS_AF=0.0109;AMR_AF=0;AFR_AF=0;EUR_AF=0;SAS_AF=0;AA=c|||;VT=SNP
8	61170628	rs59827748	C	T	100	PASS	AC=688;AF=0.13738;AN=5008;NS=2504;DP=19362;EAS_AF=0.0992;AMR_AF=0.0461;AFR_AF=0.2943;EUR_AF=0.0537;SAS_AF=0.1155;AA=C|||;VT=SNP
8	61170838	rs13267008	G	T	100	PASS	AC=2499;AF=0.499002;AN=5008;NS=2504;DP=21159;EAS_AF=0.253;AMR_AF=0.3963;AFR_AF=0.8472;EUR_AF=0.4235;SAS_AF=0.4325;AA=T|||;VT=SNP
8	61170899	rs73685407	C	T	100	PASS	AC=926;AF=0.184904;AN=5008;NS=2504;DP=18692;EAS_AF=0.0982;AMR_AF=0.0692;AFR_AF=0.4448;EUR_AF=0.0577;SAS_AF=0.136;AA=C|||;VT=SNP
8	61170900	rs13266513	A	G	100	PASS	AC=2499;AF=0.499002;AN=5008;NS=2504;DP=18635;EAS_AF=0.253;AMR_AF=0.3963;AFR_AF=0.8472;EUR_AF=0.4235;SAS_AF=0.4325;AA=G|||;VT=SNP
8	61170954	rs75342619	G	A	100	PASS	AC=340;AF=0.0678914;AN=5008;NS=2504;DP=17255;EAS_AF=0.0972;AMR_AF=0.013;AFR_AF=0.0605;EUR_AF=0.0417;SAS_AF=0.1135;AA=G|||;VT=SNP
8	61171356	rs7826329	T	C	100	PASS	AC=2497;AF=0.498602;AN=5008;NS=2504;DP=16636;EAS_AF=0.253;AMR_AF=0.3963;AFR_AF=0.8472;EUR_AF=0.4235;SAS_AF=0.4305;AA=T|||;VT=SNP
8	61171764	rs10097537	G	A	100	PASS	AC=2497;AF=0.498602;AN=5008;NS=2504;DP=17032;EAS_AF=0.253;AMR_AF=0.3963;AFR_AF=0.8472;EUR_AF=0.4235;SAS_AF=0.4305;AA=G|||;VT=SNP
8	61171836	rs75450019	A	T	100	PASS	AC=365;AF=0.0728834;AN=5008;NS=2504;DP=17259;EAS_AF=0.0972;AMR_AF=0.013;AFR_AF=0.0794;EUR_AF=0.0417;SAS_AF=0.1135;AA=A|||;VT=SNP
8	61172447	rs140353692	C	T	100	PASS	AC=14;AF=0.00279553;AN=5008;NS=2504;DP=16512;EAS_AF=0.0129;AMR_AF=0;AFR_AF=0;EUR_AF=0;SAS_AF=0.001;AA=C|||;VT=SNP
8	61173971	rs7840279	T	C	100	PASS	AC=2504;AF=0.5;AN=5008;NS=2504;DP=16286;EAS_AF=0.253;AMR_AF=0.3963;AFR_AF=0.854;EUR_AF=0.4235;SAS_AF=0.4284;AA=C|||;VT=SNP
8	61174028	rs74666500	T	C	100	PASS	AC=341;AF=0.0680911;AN=5008;NS=2504;DP=17276;EAS_AF=0.0982;AMR_AF=0.013;AFR_AF=0.0605;EUR_AF=0.0417;SAS_AF=0.1135;AA=T|||;VT=SNP
8	61174512	rs10109065	G	A	100	PASS	AC=1458;AF=0.291134;AN=5008;NS=2504;DP=16081;EAS_AF=0.1538;AMR_AF=0.317;AFR_AF=0.3328;EUR_AF=0.3628;SAS_AF=0.2843;AA=G|||;VT=SNP
8	61174516	rs112716443	G	A	100	PASS	AC=314;AF=0.0626997;AN=5008;NS=2504;DP=16381;EAS_AF=0.0982;AMR_AF=0.0115;AFR_AF=0.0408;EUR_AF=0.0417;SAS_AF=0.1135;AA=G|||;VT=SNP
8	61175261	rs7845524	T	C	100	PASS	AC=2495;AF=0.498203;AN=5008;NS=2504;DP=21580;EAS_AF=0.253;AMR_AF=0.3963;AFR_AF=0.8472;EUR_AF=0.4235;SAS_AF=0.4284;AA=C|||;VT=SNP
8	61175613	rs7815042	T	C	100	PASS	AC=1458;AF=0.291134;AN=5008;NS=2504;DP=18268;EAS_AF=0.1538;AMR_AF=0.317;AFR_AF=0.3328;EUR_AF=0.3628;SAS_AF=0.2843;AA=T|||;VT=SNP
8	61175679	rs6471856	A	C	100	PASS	AC=2495;AF=0.498203;AN=5008;NS=2504;DP=17734;EAS_AF=0.253;AMR_AF=0.3963;AFR_AF=0.8472;EUR_AF=0.4235;SAS_AF=0.4284;AA=C|||;VT=SNP
8	61175865	rs77010982	G	C	100	PASS	AC=341;AF=0.0680911;AN=5008;NS=2504;DP=13500;EAS_AF=0.0982;AMR_AF=0.013;AFR_AF=0.0605;EUR_AF=0.0417;SAS_AF=0.1135;AA=G|||;VT=SNP
8	61176092	rs7002077	A	C	100	PASS	AC=2502;AF=0.499601;AN=5008;NS=2504;DP=18525;EAS_AF=0.253;AMR_AF=0.3963;AFR_AF=0.8525;EUR_AF=0.4235;SAS_AF=0.4284;AA=A|||;VT=SNP
8	61176409	rs7832414	C	T	100	PASS	AC=1469;AF=0.293331;AN=5008;NS=2504;DP=19413;EAS_AF=0.1538;AMR_AF=0.3156;AFR_AF=0.3343;EUR_AF=0.3628;SAS_AF=0.2945;AA=C|||;VT=SNP
8	61176417	rs7832419	C	T	100	PASS	AC=2495;AF=0.498203;AN=5008;NS=2504;DP=20244;EAS_AF=0.253;AMR_AF=0.3963;AFR_AF=0.8472;EUR_AF=0.4235;SAS_AF=0.4284;AA=T|||;VT=SNP
8	61176718	rs117632519	G	A	100	PASS	AC=71;AF=0.0141773;AN=5008;NS=2504;DP=19599;EAS_AF=0.0357;AMR_AF=0.0476;AFR_AF=0.0008;EUR_AF=0;SAS_AF=0.001;AA=G|||;VT=SNP
8	61176951	rs6471857	C	T	100	PASS	AC=2495;AF=0.498203;AN=5008;NS=2504;DP=21281;EAS_AF=0.253;AMR_AF=0.3963;AFR_AF=0.8472;EUR_AF=0.4235;SAS_AF=0.4284;AA=T|||;VT=SNP
8	61176982	rs7460905	T	C	100	PASS	AC=348;AF=0.0694888;AN=5008;NS=2504;DP=21800;EAS_AF=0.0655;AMR_AF=0.1427;AFR_AF=0.0068;EUR_AF=0.0626;SAS_AF=0.1135;AA=T|||;VT=SNP
8	61177021	rs6471858	A	G	100	PASS	AC=2495;AF=0.498203;AN=5008;NS=2504;DP=20858;EAS_AF=0.253;AMR_AF=0.3963;AFR_AF=0.8472;EUR_AF=0.4235;SAS_AF=0.4284;AA=G|||;VT=SNP
8	61177793	rs13248852	G	T	100	PASS	AC=1089;AF=0.217452;AN=5008;NS=2504;DP=17478;EAS_AF=0.3571;AMR_AF=0.3026;AFR_AF=0.0189;EUR_AF=0.2783;SAS_AF=0.2188;AA=G|||;VT=SNP
8	61177835	rs137890028	G	T	100	PASS	AC=16;AF=0.00319489;AN=5008;NS=2504;DP=17692;EAS_AF=0.0159;AMR_AF=0;AFR_AF=0;EUR_AF=0;SAS_AF=0;AA=G|||;VT=SNP
8	61178574	rs7464181	T	C	100	PASS	AC=2509;AF=0.500998;AN=5008;NS=2504;DP=17998;EAS_AF=0.2669;AMR_AF=0.3977;AFR_AF=0.8457;EUR_AF=0.4235;SAS_AF=0.4294;AA=T|||;VT=SNP;EX_TARGET
8	61181847	rs72665118	T	C	100	PASS	AC=690;AF=0.13778;AN=5008;NS=2504;DP=17386;EAS_AF=0.2113;AMR_AF=0.1427;AFR_AF=0.0537;EUR_AF=0.1113;SAS_AF=0.1994;AA=T|||;VT=SNP
8	61182906	rs72665119	C	T	100	PASS	AC=922;AF=0.184105;AN=5008;NS=2504;DP=20325;EAS_AF=0.2113;AMR_AF=0.1686;AFR_AF=0.205;EUR_AF=0.1233;SAS_AF=0.2014;AA=C|||;VT=SNP
8	61182911	rs10435600	G	A	100	PASS	AC=2044;AF=0.408147;AN=5008;NS=2504;DP=20231;EAS_AF=0.2669;AMR_AF=0.353;AFR_AF=0.531;EUR_AF=0.4085;SAS_AF=0.4264;AA=G|||;VT=SNP
8	61183244	rs7464531	A	G	100	PASS	AC=3131;AF=0.6252;AN=5008;NS=2504;DP=17284;EAS_AF=0.4782;AMR_AF=0.536;AFR_AF=0.8502;EUR_AF=0.5348;SAS_AF=0.6288;AA=G|||;VT=SNP
8	61183893	rs28371059	A	T	100	PASS	AC=2039;AF=0.407149;AN=5008;NS=2504;DP=16302;EAS_AF=0.2669;AMR_AF=0.353;AFR_AF=0.5265;EUR_AF=0.4085;SAS_AF=0.4274;AA=A|||;VT=SNP
8	61184143	rs28759336	C	T	100	PASS	AC=2187;AF=0.436701;AN=5008;NS=2504;DP=15580;EAS_AF=0.2669;AMR_AF=0.3646;AFR_AF=0.6301;EUR_AF=0.4115;SAS_AF=0.4274;AA=T|||;VT=SNP
8	61184183	rs28481384	T	A	100	PASS	AC=2039;AF=0.407149;AN=5008;NS=2504;DP=16668;EAS_AF=0.2669;AMR_AF=0.353;AFR_AF=0.5265;EUR_AF=0.4085;SAS_AF=0.4274;AA=T|||;VT=SNP
8	61184249	rs11994317	G	C	100	PASS	AC=3131;AF=0.6252;AN=5008;NS=2504;DP=17457;EAS_AF=0.4782;AMR_AF=0.536;AFR_AF=0.8502;EUR_AF=0.5348;SAS_AF=0.6288;AA=C|||;VT=SNP
8	61185013	rs7004004	T	A	100	PASS	AC=3132;AF=0.625399;AN=5008;NS=2504;DP=19643;EAS_AF=0.4782;AMR_AF=0.536;AFR_AF=0.8495;EUR_AF=0.5348;SAS_AF=0.6309;AA=A|||;VT=SNP
8	61185722	rs10216440	T	C	100	PASS	AC=4270;AF=0.852636;AN=5008;NS=2504;DP=21393;EAS_AF=0.8353;AMR_AF=0.8458;AFR_AF=0.9032;EUR_AF=0.8131;SAS_AF=0.8476;AA=t|||;VT=SNP
8	61186270	rs59550103	C	A	100	PASS	AC=1083;AF=0.216254;AN=5008;NS=2504;DP=19020;EAS_AF=0.3571;AMR_AF=0.3069;AFR_AF=0.0129;EUR_AF=0.2793;SAS_AF=0.2168;AA=C|||;VT=SNP
8	61186880	rs7825247	G	C	100	PASS	AC=3144;AF=0.627796;AN=5008;NS=2504;DP=18086;EAS_AF=0.4792;AMR_AF=0.5375;AFR_AF=0.857;EUR_AF=0.5348;SAS_AF=0.6309;AA=C|||;VT=SNP
8	61187018	rs7843385	T	C	100	PASS	AC=2189;AF=0.437101;AN=5008;NS=2504;DP=19406;EAS_AF=0.2669;AMR_AF=0.3646;AFR_AF=0.6301;EUR_AF=0.4115;SAS_AF=0.4294;AA=C|||;VT=SNP
8	61187658	rs12679218	C	T	100	PASS	AC=922;AF=0.184105;AN=5008;NS=2504;DP=19203;EAS_AF=0.2113;AMR_AF=0.1686;AFR_AF=0.205;EUR_AF=0.1233;SAS_AF=0.2014;AA=C|||;VT=SNP
8	61188226	rs4737555	A	G	100	PASS	AC=945;AF=0.188698;AN=5008;NS=2504;DP=14727;EAS_AF=0.2113;AMR_AF=0.1715;AFR_AF=0.2209;EUR_AF=0.1233;SAS_AF=0.2014;AA=A|||;VT=SNP
8	61188553	rs10094523	C	T	100	PASS	AC=2047;AF=0.408746;AN=5008;NS=2504;DP=19594;EAS_AF=0.2669;AMR_AF=0.353;AFR_AF=0.531;EUR_AF=0.4085;SAS_AF=0.4294;AA=c|||;VT=SNP
8	61188688	rs35552143	G	A	100	PASS	AC=1802;AF=0.359824;AN=5008;NS=2504;DP=21567;EAS_AF=0.2629;AMR_AF=0.33;AFR_AF=0.379;EUR_AF=0.4046;SAS_AF=0.409;AA=G|||;VT=SNP
8	61188793	rs13269899	C	T	100	PASS	AC=1806;AF=0.360623;AN=5008;NS=2504;DP=18527;EAS_AF=0.2659;AMR_AF=0.33;AFR_AF=0.379;EUR_AF=0.4046;SAS_AF=0.41;AA=C|||;VT=SNP
8	61188832	rs13272076	T	G	100	PASS	AC=3141;AF=0.627196;AN=5008;NS=2504;DP=17267;EAS_AF=0.4782;AMR_AF=0.536;AFR_AF=0.857;EUR_AF=0.5348;SAS_AF=0.6299;AA=G|||;VT=SNP
8	61188888	rs13269948	A	G	100	PASS	AC=3141;AF=0.627196;AN=5008;NS=2504;DP=16206;EAS_AF=0.4782;AMR_AF=0.536;AFR_AF=0.857;EUR_AF=0.5348;SAS_AF=0.6299;AA=G|||;VT=SNP
8	61189839	rs28376554	G	A	100	PASS	AC=1812;AF=0.361821;AN=5008;NS=2504;DP=17880;EAS_AF=0.2659;AMR_AF=0.33;AFR_AF=0.3843;EUR_AF=0.4036;SAS_AF=0.41;AA=G|||;VT=SNP
8	61189851	rs28532174	G	A	100	PASS	AC=2052;AF=0.409744;AN=5008;NS=2504;DP=18320;EAS_AF=0.2669;AMR_AF=0.353;AFR_AF=0.5363;EUR_AF=0.4076;SAS_AF=0.4284;AA=G|||;VT=SNP
8	61189974	rs142274520	G	A	100	PASS	AC=39;AF=0.00778754;AN=5008;NS=2504;DP=14386;EAS_AF=0.0268;AMR_AF=0.0029;AFR_AF=0.0045;EUR_AF=0.003;SAS_AF=0.001;AA=G|||;VT=SNP
8	61190480	rs12543911	A	G	100	PASS	AC=1157;AF=0.23103;AN=5008;NS=2504;DP=18258;EAS_AF=0.374;AMR_AF=0.3184;AFR_AF=0.0484;EUR_AF=0.2813;SAS_AF=0.2168;AA=A|||;VT=SNP
8	61190799	rs4737556	G	C	100	PASS	AC=3135;AF=0.625998;AN=5008;NS=2504;DP=19618;EAS_AF=0.4782;AMR_AF=0.536;AFR_AF=0.8548;EUR_AF=0.5308;SAS_AF=0.6309;AA=C|||;VT=SNP
8	61191012	rs72665124	T	A	100	PASS	AC=690;AF=0.13778;AN=5008;NS=2504;DP=20206;EAS_AF=0.2113;AMR_AF=0.1427;AFR_AF=0.0537;EUR_AF=0.1113;SAS_AF=0.1994;AA=T|||;VT=SNP
8	61191247	rs11996007	G	A	100	PASS	AC=922;AF=0.184105;AN=5008;NS=2504;DP=17382;EAS_AF=0.2113;AMR_AF=0.1686;AFR_AF=0.205;EUR_AF=0.1233;SAS_AF=0.2014;AA=G|||;VT=SNP
8	61191519	rs10429312	T	C	100	PASS	AC=321;AF=0.0640974;AN=5008;NS=2504;DP=16360;EAS_AF=0.0962;AMR_AF=0.0144;AFR_AF=0.0461;EUR_AF=0.0388;SAS_AF=0.1166;AA=T|||;VT=SNP
8	61191590	rs7841372	T	G	100	PASS	AC=1830;AF=0.365415;AN=5008;NS=2504;DP=16316;EAS_AF=0.2669;AMR_AF=0.33;AFR_AF=0.3994;EUR_AF=0.4006;SAS_AF=0.41;AA=T|||;VT=SNP
8	61191646	rs7841396	T	G	100	PASS	AC=3136;AF=0.626198;AN=5008;NS=2504;DP=14642;EAS_AF=0.4782;AMR_AF=0.536;AFR_AF=0.8563;EUR_AF=0.5308;SAS_AF=0.6299;AA=G|||;VT=SNP
8	61191846	rs7461425	A	G	100	PASS	AC=1107;AF=0.221046;AN=5008;NS=2504;DP=17458;EAS_AF=0.374;AMR_AF=0.3156;AFR_AF=0.0121;EUR_AF=0.2813;SAS_AF=0.2168;AA=A|||;VT=SNP
8	61191927	rs7841804	T	C	100	PASS	AC=2046;AF=0.408546;AN=5008;NS=2504;DP=17074;EAS_AF=0.2669;AMR_AF=0.353;AFR_AF=0.534;EUR_AF=0.4046;SAS_AF=0.4284;AA=t|||;VT=SNP
8	61191936	rs6471860	C	T	100	PASS	AC=3136;AF=0.626198;AN=5008;NS=2504;DP=17124;EAS_AF=0.4782;AMR_AF=0.536;AFR_AF=0.8563;EUR_AF=0.5308;SAS_AF=0.6299;AA=T|||;VT=SNP
8	61192534	rs28429093	C	T	100	PASS	AC=2191;AF=0.4375;AN=5008;NS=2504;DP=18876;EAS_AF=0.2669;AMR_AF=0.3646;AFR_AF=0.6354;EUR_AF=0.4076;SAS_AF=0.4284;AA=T|||;VT=SNP
8	61192542	rs55948763	G	A	100	PASS	AC=944;AF=0.188498;AN=5008;NS=2504;DP=18708;EAS_AF=0.2113;AMR_AF=0.1715;AFR_AF=0.2201;EUR_AF=0.1233;SAS_AF=0.2014;AA=G|||;VT=SNP
8	61192855	rs13274525	A	G	100	PASS	AC=2167;AF=0.432708;AN=5008;NS=2504;DP=15001;EAS_AF=0.2669;AMR_AF=0.3646;AFR_AF=0.6165;EUR_AF=0.4076;SAS_AF=0.4294;AA=G|||;VT=SNP
8	61193150	rs6998446	A	G	100	PASS	AC=3139;AF=0.626797;AN=5008;NS=2504;DP=14674;EAS_AF=0.4792;AMR_AF=0.536;AFR_AF=0.857;EUR_AF=0.5318;SAS_AF=0.6299;AA=G|||;VT=SNP
8	61193207	rs6998745	C	T	100	PASS	AC=2209;AF=0.441094;AN=5008;NS=2504;DP=15664;EAS_AF=0.2827;AMR_AF=0.3631;AFR_AF=0.6362;EUR_AF=0.4076;SAS_AF=0.4305;AA=T|||;VT=SNP
8	61193453	rs7002846	A	G	100	PASS	AC=3143;AF=0.627596;AN=5008;NS=2504;DP=13646;EAS_AF=0.4851;AMR_AF=0.536;AFR_AF=0.8563;EUR_AF=0.5318;SAS_AF=0.6288;AA=G|||;VT=SNP
8	61193522	rs7002871	A	G	100	PASS	AC=3137;AF=0.626398;AN=5008;NS=2504;DP=12693;EAS_AF=0.4782;AMR_AF=0.536;AFR_AF=0.8563;EUR_AF=0.5318;SAS_AF=0.6299;AA=G|||;VT=SNP;EX_TARGET
8	61193526	rs7003287	G	A	100	PASS	AC=2042;AF=0.407748;AN=5008;NS=2504;DP=12661;EAS_AF=0.2679;AMR_AF=0.3516;AFR_AF=0.5303;EUR_AF=0.4046;SAS_AF=0.4294;AA=G|||;VT=SNP;EX_TARGET
8	61193570	rs74792169	C	T	100	PASS	AC=919;AF=0.183506;AN=5008;NS=2504;DP=13136;EAS_AF=0.2103;AMR_AF=0.1729;AFR_AF=0.2012;EUR_AF=0.1243;SAS_AF=0.2004;AA=C|||;VT=SNP;EX_TARGET
8	61193588	rs10086200	C	T	100	PASS	AC=2044;AF=0.408147;AN=5008;NS=2504;DP=13946;EAS_AF=0.2688;AMR_AF=0.3516;AFR_AF=0.5303;EUR_AF=0.4056;SAS_AF=0.4294;AA=C|||;VT=SNP;EX_TARGET
8	61193760	rs10101374	T	G	100	PASS	AC=3138;AF=0.626597;AN=5008;NS=2504;DP=11474;EAS_AF=0.4792;AMR_AF=0.536;AFR_AF=0.857;EUR_AF=0.5318;SAS_AF=0.6288;AA=G|||;VT=SNP
8	61193809	rs10086341	A	G	100	PASS	AC=3134;AF=0.625799;AN=5008;NS=2504;DP=10944;EAS_AF=0.4772;AMR_AF=0.536;AFR_AF=0.857;EUR_AF=0.5298;SAS_AF=0.6288;AA=G|||;VT=SNP
8	61193828	rs10086352	A	G	100	PASS	AC=2168;AF=0.432907;AN=5008;NS=2504;DP=10879;EAS_AF=0.2669;AMR_AF=0.3631;AFR_AF=0.618;EUR_AF=0.4066;SAS_AF=0.4305;AA=G|||;VT=SNP
8	61193843	rs10086449	C	G	100	PASS	AC=2168;AF=0.432907;AN=5008;NS=2504;DP=10644;EAS_AF=0.2669;AMR_AF=0.3631;AFR_AF=0.618;EUR_AF=0.4066;SAS_AF=0.4305;AA=G|||;VT=SNP
8	61193929	rs61057972	C	T	100	PASS	AC=918;AF=0.183307;AN=5008;NS=2504;DP=10619;EAS_AF=0.2103;AMR_AF=0.1729;AFR_AF=0.2012;EUR_AF=0.1243;SAS_AF=0.1994;AA=C|||;VT=SNP
8	61194170	rs10957125	T	G	100	PASS	AC=2172;AF=0.433706;AN=5008;NS=2504;DP=7686;EAS_AF=0.2688;AMR_AF=0.3631;AFR_AF=0.618;EUR_AF=0.4076;SAS_AF=0.4315;AA=G|||;VT=SNP
8	61194244	rs7463394	C	T	100	PASS	AC=918;AF=0.183307;AN=5008;NS=2504;DP=572;EAS_AF=0.2103;AMR_AF=0.1729;AFR_AF=0.202;EUR_AF=0.1243;SAS_AF=0.1984;AA=C|||;VT=SNP
8	61194380	rs185821340	C	G	100	PASS	AC=25;AF=0.00499201;AN=5008;NS=2504;DP=12438;EAS_AF=0.0238;AMR_AF=0;AFR_AF=0;EUR_AF=0;SAS_AF=0.001;AA=C|||;VT=SNP
8	61194476	rs11778498	T	A	100	PASS	AC=2224;AF=0.444089;AN=5008;NS=2504;DP=15722;EAS_AF=0.2688;AMR_AF=0.3631;AFR_AF=0.6573;EUR_AF=0.4076;SAS_AF=0.4315;AA=A|||;VT=SNP
8	61194539	rs6990370	T	G	100	PASS	AC=1807;AF=0.360823;AN=5008;NS=2504;DP=16022;EAS_AF=0.2679;AMR_AF=0.3242;AFR_AF=0.382;EUR_AF=0.4006;SAS_AF=0.4131;AA=T|||;VT=SNP
8	61194626	rs12155603	G	A	100	PASS	AC=898;AF=0.179313;AN=5008;NS=2504;DP=14751;EAS_AF=0.2113;AMR_AF=0.17;AFR_AF=0.1868;EUR_AF=0.1243;SAS_AF=0.1994;AA=G|||;VT=SNP
8	61195053	rs7009482	G	A	100	PASS	AC=1813;AF=0.362021;AN=5008;NS=2504;DP=20100;EAS_AF=0.2688;AMR_AF=0.33;AFR_AF=0.3812;EUR_AF=0.4056;SAS_AF=0.41;AA=G|||;VT=SNP
8	61195531	rs10094326	G	A	100	PASS	AC=1415;AF=0.282548;AN=5008;NS=2504;DP=19860;EAS_AF=0.1706;AMR_AF=0.3055;AFR_AF=0.292;EUR_AF=0.3618;SAS_AF=0.2873;AA=G|||;VT=SNP
8	61195911	rs13271624	T	A	100	PASS	AC=1104;AF=0.220447;AN=5008;NS=2504;DP=20392;EAS_AF=0.37;AMR_AF=0.3156;AFR_AF=0.0113;EUR_AF=0.2813;SAS_AF=0.2188;AA=T|||;VT=SNP
8	61196673	rs7813357	G	T	100	PASS	AC=3140;AF=0.626997;AN=5008;NS=2504;DP=18328;EAS_AF=0.4802;AMR_AF=0.536;AFR_AF=0.8578;EUR_AF=0.5318;SAS_AF=0.6288;AA=T|||;VT=SNP
8	61196775	rs13281067	T	C	100	PASS	AC=2231;AF=0.445487;AN=5008;NS=2504;DP=18177;EAS_AF=0.2698;AMR_AF=0.3703;AFR_AF=0.6573;EUR_AF=0.4125;SAS_AF=0.4274;AA=C|||;VT=SNP
8	61197179	rs13280153	C	A	100	PASS	AC=2059;AF=0.411142;AN=5008;NS=2504;DP=17026;EAS_AF=0.2698;AMR_AF=0.3588;AFR_AF=0.5356;EUR_AF=0.4095;SAS_AF=0.4274;AA=C|||;VT=SNP
8	61197672	rs28643410	G	A	100	PASS	AC=1061;AF=0.211861;AN=5008;NS=2504;DP=16589;EAS_AF=0.1706;AMR_AF=0.2925;AFR_AF=0.031;EUR_AF=0.3618;SAS_AF=0.2873;AA=G|||;VT=SNP
8	61197710	rs10109265	C	T	100	PASS	AC=1819;AF=0.363219;AN=5008;NS=2504;DP=17976;EAS_AF=0.2688;AMR_AF=0.3314;AFR_AF=0.3858;EUR_AF=0.4056;SAS_AF=0.409;AA=C|||;VT=SNP
8	61197881	rs10109386	A	G	100	PASS	AC=2175;AF=0.434305;AN=5008;NS=2504;DP=18154;EAS_AF=0.2698;AMR_AF=0.3703;AFR_AF=0.6218;EUR_AF=0.4135;SAS_AF=0.4172;AA=G|||;VT=SNP
8	61197883	rs10109487	C	A	100	PASS	AC=2175;AF=0.434305;AN=5008;NS=2504;DP=18197;EAS_AF=0.2698;AMR_AF=0.3703;AFR_AF=0.6218;EUR_AF=0.4135;SAS_AF=0.4172;AA=A|||;VT=SNP
8	61197989	rs7827209	C	T	100	PASS	AC=920;AF=0.183706;AN=5008;NS=2504;DP=17414;EAS_AF=0.2093;AMR_AF=0.1628;AFR_AF=0.2035;EUR_AF=0.1193;SAS_AF=0.2117;AA=C|||;VT=SNP
8	61198410	rs7465560	T	C	100	PASS	AC=1090;AF=0.217652;AN=5008;NS=2504;DP=13644;EAS_AF=0.1726;AMR_AF=0.2983;AFR_AF=0.0461;EUR_AF=0.3648;SAS_AF=0.2873;AA=T|||;VT=SNP
8	61198738	rs13281126	C	G	100	PASS	AC=1132;AF=0.226038;AN=5008;NS=2504;DP=17654;EAS_AF=0.1756;AMR_AF=0.2983;AFR_AF=0.0756;EUR_AF=0.3638;SAS_AF=0.2883;AA=C|||;VT=SNP
8	61198743	rs13280906	A	G	100	PASS	AC=1088;AF=0.217252;AN=5008;NS=2504;DP=17541;EAS_AF=0.1756;AMR_AF=0.2983;AFR_AF=0.0424;EUR_AF=0.3638;SAS_AF=0.2883;AA=A|||;VT=SNP
8	61198959	rs59616608	C	T	100	PASS	AC=677;AF=0.135184;AN=5008;NS=2504;DP=17487;EAS_AF=0.2083;AMR_AF=0.1326;AFR_AF=0.0537;EUR_AF=0.1083;SAS_AF=0.1994;AA=C|||;VT=SNP
8	61198989	rs13282489	G	C	100	PASS	AC=1133;AF=0.226238;AN=5008;NS=2504;DP=17950;EAS_AF=0.1756;AMR_AF=0.2983;AFR_AF=0.0756;EUR_AF=0.3648;SAS_AF=0.2883;AA=G|||;VT=SNP
8	61199166	rs6651300	A	T	100	PASS	AC=1138;AF=0.227236;AN=5008;NS=2504;DP=19328;EAS_AF=0.1756;AMR_AF=0.2983;AFR_AF=0.0794;EUR_AF=0.3638;SAS_AF=0.2894;AA=A|||;VT=SNP
8	61199519	rs76353794	G	C	100	PASS	AC=55;AF=0.0109824;AN=5008;NS=2504;DP=21827;EAS_AF=0.0516;AMR_AF=0;AFR_AF=0;EUR_AF=0;SAS_AF=0.0031;AA=G|||;VT=SNP
8	61199662	rs10089297	G	A	100	PASS	AC=1173;AF=0.234225;AN=5008;NS=2504;DP=21801;EAS_AF=0.1756;AMR_AF=0.2983;AFR_AF=0.1059;EUR_AF=0.3638;SAS_AF=0.2894;AA=G|||;VT=SNP
8	61200133	rs1904780	A	G	100	PASS	AC=3138;AF=0.626597;AN=5008;NS=2504;DP=19220;EAS_AF=0.4821;AMR_AF=0.5346;AFR_AF=0.854;EUR_AF=0.5318;SAS_AF=0.6309;AA=G|||;VT=SNP
8	61200304	rs16925975	T	C	100	PASS	AC=813;AF=0.16234;AN=5008;NS=2504;DP=17231;EAS_AF=0.2083;AMR_AF=0.1398;AFR_AF=0.1452;EUR_AF=0.1083;SAS_AF=0.2096;AA=T|||;VT=SNP
8	61200549	rs9693218	C	T	100	PASS	AC=818;AF=0.163339;AN=5008;NS=2504;DP=14140;EAS_AF=0.2083;AMR_AF=0.1412;AFR_AF=0.1483;EUR_AF=0.1083;SAS_AF=0.2096;AA=C|||;VT=SNP
8	61200605	rs7824986	T	C	100	PASS	AC=1414;AF=0.282348;AN=5008;NS=2504;DP=12275;EAS_AF=0.1766;AMR_AF=0.3256;AFR_AF=0.2564;EUR_AF=0.3678;SAS_AF=0.3078;AA=C|||;VT=SNP
8	61200722	rs59700121	G	A	100	PASS	AC=680;AF=0.135783;AN=5008;NS=2504;DP=14123;EAS_AF=0.2093;AMR_AF=0.134;AFR_AF=0.0537;EUR_AF=0.1093;SAS_AF=0.1994;AA=G|||;VT=SNP
8	61200798	rs7841458	C	T	100	PASS	AC=1176;AF=0.234824;AN=5008;NS=2504;DP=16226;EAS_AF=0.1756;AMR_AF=0.2983;AFR_AF=0.1082;EUR_AF=0.3638;SAS_AF=0.2894;AA=C|||;VT=SNP
8	61201057	rs12056403	C	T	100	PASS	AC=293;AF=0.0585064;AN=5008;NS=2504;DP=15609;EAS_AF=0.0972;AMR_AF=0.0187;AFR_AF=0.0219;EUR_AF=0.0437;SAS_AF=0.1115;AA=C|||;VT=SNP
8	61201159	rs10957128	A	G	100	PASS	AC=3137;AF=0.626398;AN=5008;NS=2504;DP=17619;EAS_AF=0.4821;AMR_AF=0.5346;AFR_AF=0.8533;EUR_AF=0.5318;SAS_AF=0.6309;AA=G|||;VT=SNP
8	61201353	rs10094224	G	A	100	PASS	AC=1414;AF=0.282348;AN=5008;NS=2504;DP=16799;EAS_AF=0.1766;AMR_AF=0.3256;AFR_AF=0.2564;EUR_AF=0.3678;SAS_AF=0.3078;AA=A|||;VT=SNP
8	61201929	rs10112099	T	C	100	PASS	AC=1167;AF=0.233027;AN=5008;NS=2504;DP=23136;EAS_AF=0.1756;AMR_AF=0.2983;AFR_AF=0.1014;EUR_AF=0.3638;SAS_AF=0.2894;AA=T|||;VT=SNP
8	61201948	rs76953242	C	T	100	PASS	AC=16;AF=0.00319489;AN=5008;NS=2504;DP=23396;EAS_AF=0.0159;AMR_AF=0;AFR_AF=0;EUR_AF=0;SAS_AF=0;AA=C|||;VT=SNP
8	61202120	rs10097613	C	T	100	PASS	AC=1167;AF=0.233027;AN=5008;NS=2504;DP=21029;EAS_AF=0.1756;AMR_AF=0.2983;AFR_AF=0.1014;EUR_AF=0.3638;SAS_AF=0.2894;AA=C|||;VT=SNP
8	61202289	rs10098038	G	T	100	PASS	AC=1167;AF=0.233027;AN=5008;NS=2504;DP=21306;EAS_AF=0.1756;AMR_AF=0.2983;AFR_AF=0.1014;EUR_AF=0.3638;SAS_AF=0.2894;AA=G|||;VT=SNP
8	61202301	rs12056462	G	T	100	PASS	AC=847;AF=0.169129;AN=5008;NS=2504;DP=20816;EAS_AF=0.0972;AMR_AF=0.0663;AFR_AF=0.4054;EUR_AF=0.0557;SAS_AF=0.1135;AA=G|||;VT=SNP
8	61202387	rs12056459	C	T	100	PASS	AC=380;AF=0.0758786;AN=5008;NS=2504;DP=16540;EAS_AF=0.0972;AMR_AF=0.0245;AFR_AF=0.0847;EUR_AF=0.0437;SAS_AF=0.1115;AA=C|||;VT=SNP
8	61202397	rs12056460	C	T	100	PASS	AC=714;AF=0.142572;AN=5008;NS=2504;DP=15596;EAS_AF=0.0972;AMR_AF=0.0389;AFR_AF=0.3298;EUR_AF=0.0437;SAS_AF=0.1115;AA=C|||;VT=SNP
8	61202398	rs10112677	T	A	100	PASS	AC=1451;AF=0.289736;AN=5008;NS=2504;DP=15593;EAS_AF=0.1766;AMR_AF=0.3256;AFR_AF=0.2844;EUR_AF=0.3678;SAS_AF=0.3078;AA=A|||;VT=SNP
8	61202553	rs10101157	G	A	100	PASS	AC=1169;AF=0.233427;AN=5008;NS=2504;DP=19238;EAS_AF=0.1756;AMR_AF=0.2983;AFR_AF=0.1029;EUR_AF=0.3638;SAS_AF=0.2894;AA=G|||;VT=SNP
8	61202568	rs4527913	A	G	100	PASS	AC=1125;AF=0.224641;AN=5008;NS=2504;DP=18856;EAS_AF=0.1756;AMR_AF=0.2983;AFR_AF=0.0696;EUR_AF=0.3638;SAS_AF=0.2894;AA=A|||;VT=SNP
8	61202816	rs4584176	C	A	100	PASS	AC=1125;AF=0.224641;AN=5008;NS=2504;DP=18421;EAS_AF=0.1756;AMR_AF=0.2983;AFR_AF=0.0696;EUR_AF=0.3638;SAS_AF=0.2894;AA=C|||;VT=SNP
8	61202928	rs4351453	G	C	100	PASS	AC=1167;AF=0.233027;AN=5008;NS=2504;DP=20229;EAS_AF=0.1756;AMR_AF=0.2983;AFR_AF=0.1014;EUR_AF=0.3638;SAS_AF=0.2894;AA=G|||;VT=SNP
8	61203191	rs9298028	A	G	100	PASS	AC=1167;AF=0.233027;AN=5008;NS=2504;DP=19183;EAS_AF=0.1756;AMR_AF=0.2983;AFR_AF=0.1014;EUR_AF=0.3638;SAS_AF=0.2894;AA=A|||;VT=SNP
8	61203255	rs9298029	T	A	100	PASS	AC=1167;AF=0.233027;AN=5008;NS=2504;DP=17991;EAS_AF=0.1756;AMR_AF=0.2983;AFR_AF=0.1014;EUR_AF=0.3638;SAS_AF=0.2894;AA=T|||;VT=SNP
8	61203307	rs12676801	G	A	100	PASS	AC=816;AF=0.162939;AN=5008;NS=2504;DP=19200;EAS_AF=0.2083;AMR_AF=0.1398;AFR_AF=0.1475;EUR_AF=0.1083;SAS_AF=0.2096;AA=g|||;VT=SNP
8	61203457	rs9298030	A	G	100	PASS	AC=1167;AF=0.233027;AN=5008;NS=2504;DP=17898;EAS_AF=0.1756;AMR_AF=0.2983;AFR_AF=0.1014;EUR_AF=0.3638;SAS_AF=0.2894;AA=A|||;VT=SNP
8	61203558	rs10105158	G	C	100	PASS	AC=1451;AF=0.289736;AN=5008;NS=2504;DP=17884;EAS_AF=0.1776;AMR_AF=0.3256;AFR_AF=0.2852;EUR_AF=0.3678;SAS_AF=0.3057;AA=C|||;VT=SNP
8	61203649	rs4738802	A	T	100	PASS	AC=816;AF=0.162939;AN=5008;NS=2504;DP=20298;EAS_AF=0.2083;AMR_AF=0.1398;AFR_AF=0.1475;EUR_AF=0.1083;SAS_AF=0.2096;AA=A|||;VT=SNP
8	61203665	rs10105094	C	G	100	PASS	AC=1167;AF=0.233027;AN=5008;NS=2504;DP=20553;EAS_AF=0.1756;AMR_AF=0.2983;AFR_AF=0.1014;EUR_AF=0.3638;SAS_AF=0.2894;AA=C|||;VT=SNP
8	61203671	rs10105098	C	A	100	PASS	AC=1167;AF=0.233027;AN=5008;NS=2504;DP=20680;EAS_AF=0.1756;AMR_AF=0.2983;AFR_AF=0.1014;EUR_AF=0.3638;SAS_AF=0.2894;AA=C|||;VT=SNP
8	61204201	rs9298031	T	G	100	PASS	AC=1202;AF=0.240016;AN=5008;NS=2504;DP=19899;EAS_AF=0.1756;AMR_AF=0.2983;AFR_AF=0.1293;EUR_AF=0.3638;SAS_AF=0.2873;AA=T|||;VT=SNP
8	61204387	rs9298032	T	G	100	PASS	AC=1449;AF=0.289337;AN=5008;NS=2504;DP=17965;EAS_AF=0.1766;AMR_AF=0.3256;AFR_AF=0.2844;EUR_AF=0.3678;SAS_AF=0.3057;AA=G|||;VT=SNP
8	61205607	rs6983247	T	G	100	PASS	AC=1449;AF=0.289337;AN=5008;NS=2504;DP=20363;EAS_AF=0.1766;AMR_AF=0.3256;AFR_AF=0.2844;EUR_AF=0.3678;SAS_AF=0.3057;AA=G|||;VT=SNP
8	61206230	rs12682577	A	T	100	PASS	AC=53;AF=0.0105831;AN=5008;NS=2504;DP=21306;EAS_AF=0.0516;AMR_AF=0;AFR_AF=0;EUR_AF=0;SAS_AF=0.001;AA=A|||;VT=SNP
8	61206640	rs9298033	C	T	100	PASS	AC=1166;AF=0.232827;AN=5008;NS=2504;DP=18918;EAS_AF=0.1766;AMR_AF=0.2983;AFR_AF=0.1014;EUR_AF=0.3638;SAS_AF=0.2873;AA=C|||;VT=SNP
8	61206803	rs144402757	G	C	100	PASS	AC=53;AF=0.0105831;AN=5008;NS=2504;DP=18715;EAS_AF=0.0516;AMR_AF=0;AFR_AF=0;EUR_AF=0;SAS_AF=0.001;AA=G|||;VT=SNP
8	61206805	rs7006734	A	G	100	PASS	AC=2321;AF=0.463458;AN=5008;NS=2504;DP=18714;EAS_AF=0.2748;AMR_AF=0.3948;AFR_AF=0.7065;EUR_AF=0.4235;SAS_AF=0.4192;AA=G|||;VT=SNP
8	61206826	rs7007175	G	A	100	PASS	AC=714;AF=0.142572;AN=5008;NS=2504;DP=18698;EAS_AF=0.0972;AMR_AF=0.0389;AFR_AF=0.3298;EUR_AF=0.0437;SAS_AF=0.1115;AA=G|||;VT=SNP
8	61207177	rs7007399	A	G	100	PASS	AC=724;AF=0.144569;AN=5008;NS=2504;DP=18632;EAS_AF=0.0972;AMR_AF=0.0389;AFR_AF=0.3366;EUR_AF=0.0447;SAS_AF=0.1115;AA=A|||;VT=SNP
8	61207343	rs35256935	C	A	100	PASS	AC=1167;AF=0.233027;AN=5008;NS=2504;DP=21875;EAS_AF=0.1776;AMR_AF=0.2983;AFR_AF=0.1014;EUR_AF=0.3638;SAS_AF=0.2873;AA=C|||;VT=SNP
8	61207464	rs7003438	T	C	100	PASS	AC=723;AF=0.144369;AN=5008;NS=2504;DP=20118;EAS_AF=0.0972;AMR_AF=0.0389;AFR_AF=0.3359;EUR_AF=0.0447;SAS_AF=0.1115;AA=T|||;VT=SNP
8	61208101	rs6471861	T	C	100	PASS	AC=926;AF=0.184904;AN=5008;NS=2504;DP=17627;EAS_AF=0.0972;AMR_AF=0.0663;AFR_AF=0.4569;EUR_AF=0.0567;SAS_AF=0.1237;AA=T|||;VT=SNP
8	61208130	rs6471862	A	C	100	PASS	AC=926;AF=0.184904;AN=5008;NS=2504;DP=16793;EAS_AF=0.0972;AMR_AF=0.0663;AFR_AF=0.4569;EUR_AF=0.0567;SAS_AF=0.1237;AA=A|||;VT=SNP
8	61208292	rs75389675	A	C	100	PASS	AC=386;AF=0.0770767;AN=5008;NS=2504;DP=16971;EAS_AF=0.0972;AMR_AF=0.0245;AFR_AF=0.0885;EUR_AF=0.0447;SAS_AF=0.1115;AA=A|||;VT=SNP
8	61208331	rs1480341	T	C	100	PASS	AC=1167;AF=0.233027;AN=5008;NS=2504;DP=17813;EAS_AF=0.1766;AMR_AF=0.2997;AFR_AF=0.1014;EUR_AF=0.3638;SAS_AF=0.2873;AA=T|||;VT=SNP
8	61208441	rs11995335	A	G	100	PASS	AC=1959;AF=0.391174;AN=5008;NS=2504;DP=19071;EAS_AF=0.3075;AMR_AF=0.2118;AFR_AF=0.7595;EUR_AF=0.165;SAS_AF=0.3395;AA=G|||;VT=SNP
8	61208781	rs74525350	C	T	100	PASS	AC=19;AF=0.00379393;AN=5008;NS=2504;DP=19926;EAS_AF=0.0169;AMR_AF=0.0014;AFR_AF=0;EUR_AF=0.001;SAS_AF=0;AA=C|||;VT=SNP
8	61208967	rs6471863	G	A	100	PASS	AC=1960;AF=0.391374;AN=5008;NS=2504;DP=17998;EAS_AF=0.3075;AMR_AF=0.2133;AFR_AF=0.7595;EUR_AF=0.165;SAS_AF=0.3395;AA=A|||;VT=SNP
8	61209152	rs7820639	A	G	100	PASS	AC=657;AF=0.13119;AN=5008;NS=2504;DP=22402;EAS_AF=0.2093;AMR_AF=0.111;AFR_AF=0.0537;EUR_AF=0.1044;SAS_AF=0.1973;AA=A|||;VT=SNP
8	61209295	rs6471864	A	T	100	PASS	AC=1959;AF=0.391174;AN=5008;NS=2504;DP=20992;EAS_AF=0.3075;AMR_AF=0.2133;AFR_AF=0.7579;EUR_AF=0.165;SAS_AF=0.3405;AA=T|||;VT=SNP
8	61209459	rs7842871	T	C	100	PASS	AC=1961;AF=0.391573;AN=5008;NS=2504;DP=20323;EAS_AF=0.3075;AMR_AF=0.2133;AFR_AF=0.7595;EUR_AF=0.165;SAS_AF=0.3405;AA=C|||;VT=SNP
8	61209586	rs1480340	T	C	100	PASS	AC=1140;AF=0.227636;AN=5008;NS=2504;DP=20704;EAS_AF=0.1776;AMR_AF=0.2997;AFR_AF=0.0809;EUR_AF=0.3638;SAS_AF=0.2863;AA=T|||;VT=SNP
8	61209762	rs1480339	T	C	100	PASS	AC=3128;AF=0.624601;AN=5008;NS=2504;DP=19731;EAS_AF=0.4851;AMR_AF=0.513;AFR_AF=0.8608;EUR_AF=0.5288;SAS_AF=0.6268;AA=C|||;VT=SNP
8	61209946	rs1825000	T	C	100	PASS	AC=1960;AF=0.391374;AN=5008;NS=2504;DP=17155;EAS_AF=0.3075;AMR_AF=0.2133;AFR_AF=0.7595;EUR_AF=0.165;SAS_AF=0.3395;AA=C|||;VT=SNP
8	61210116	rs1824999	G	T	100	PASS	AC=3153;AF=0.629593;AN=5008;NS=2504;DP=14814;EAS_AF=0.4851;AMR_AF=0.5159;AFR_AF=0.8782;EUR_AF=0.5288;SAS_AF=0.6268;AA=T|||;VT=SNP
8	61210964	rs1351380	A	C	100	PASS	AC=730;AF=0.145767;AN=5008;NS=2504;DP=16577;EAS_AF=0.0972;AMR_AF=0.0403;AFR_AF=0.3404;EUR_AF=0.0447;SAS_AF=0.1115;AA=A|||;VT=SNP
8	61211213	rs1351379	G	C	100	PASS	AC=1693;AF=0.338059;AN=5008;NS=2504;DP=16737;EAS_AF=0.3065;AMR_AF=0.1844;AFR_AF=0.5893;EUR_AF=0.161;SAS_AF=0.3221;AA=G|||;VT=SNP
8	61211486	rs73247767	C	T	100	PASS	AC=731;AF=0.145966;AN=5008;NS=2504;DP=17341;EAS_AF=0.0972;AMR_AF=0.0403;AFR_AF=0.3411;EUR_AF=0.0447;SAS_AF=0.1115;AA=C|||;VT=SNP
8	61211683	rs66490505	G	A	100	PASS	AC=1935;AF=0.386382;AN=5008;NS=2504;DP=19259;EAS_AF=0.3075;AMR_AF=0.2104;AFR_AF=0.7413;EUR_AF=0.165;SAS_AF=0.3405;AA=A|||;VT=SNP
8	61211743	rs72665137	C	T	100	PASS	AC=764;AF=0.152556;AN=5008;NS=2504;DP=19860;EAS_AF=0.2093;AMR_AF=0.1167;AFR_AF=0.1309;EUR_AF=0.1044;SAS_AF=0.1984;AA=c|||;VT=SNP
8	61212179	rs67583169	C	G	100	PASS	AC=1936;AF=0.386581;AN=5008;NS=2504;DP=20404;EAS_AF=0.3075;AMR_AF=0.2104;AFR_AF=0.7413;EUR_AF=0.166;SAS_AF=0.3405;AA=G|||;VT=SNP
8	61212376	rs75489518	C	T	100	PASS	AC=401;AF=0.0800719;AN=5008;NS=2504;DP=17455;EAS_AF=0.1131;AMR_AF=0.0245;AFR_AF=0.087;EUR_AF=0.0457;SAS_AF=0.1115;AA=T|||;VT=SNP
8	61212708	rs7839481	C	A	100	PASS	AC=590;AF=0.117812;AN=5008;NS=2504;DP=10603;EAS_AF=0.2093;AMR_AF=0.1066;AFR_AF=0.0045;EUR_AF=0.1044;SAS_AF=0.1984;AA=C|||;VT=SNP
8	61212751	rs1824998	G	A	100	PASS	AC=1936;AF=0.386581;AN=5008;NS=2504;DP=9995;EAS_AF=0.3075;AMR_AF=0.2104;AFR_AF=0.7413;EUR_AF=0.166;SAS_AF=0.3405;AA=g|||;VT=SNP
8	61212853	rs1824997	T	C	100	PASS	AC=1694;AF=0.338259;AN=5008;NS=2504;DP=12311;EAS_AF=0.3065;AMR_AF=0.1844;AFR_AF=0.59;EUR_AF=0.161;SAS_AF=0.3221;AA=T|||;VT=SNP
8	61213274	rs1480338	C	T	100	PASS	AC=1935;AF=0.386382;AN=5008;NS=2504;DP=15250;EAS_AF=0.3075;AMR_AF=0.2104;AFR_AF=0.7413;EUR_AF=0.165;SAS_AF=0.3405;AA=T|||;VT=SNP
8	61213311	rs1480337	G	T	100	PASS	AC=4258;AF=0.85024;AN=5008;NS=2504;DP=14764;EAS_AF=0.8363;AMR_AF=0.8473;AFR_AF=0.8933;EUR_AF=0.8121;SAS_AF=0.8476;AA=T|||;VT=SNP
8	61213407	rs7840783	G	A	100	PASS	AC=1936;AF=0.386581;AN=5008;NS=2504;DP=17530;EAS_AF=0.3075;AMR_AF=0.2104;AFR_AF=0.7421;EUR_AF=0.165;SAS_AF=0.3405;AA=A|||;VT=SNP
8	61213516	rs7827970	T	A	100	PASS	AC=1935;AF=0.386382;AN=5008;NS=2504;DP=18669;EAS_AF=0.3075;AMR_AF=0.2104;AFR_AF=0.7413;EUR_AF=0.165;SAS_AF=0.3405;AA=A|||;VT=SNP
8	61213581	rs7844426	G	A	100	PASS	AC=1694;AF=0.338259;AN=5008;NS=2504;DP=18154;EAS_AF=0.3065;AMR_AF=0.1844;AFR_AF=0.5893;EUR_AF=0.162;SAS_AF=0.3221;AA=G|||;VT=SNP
8	61213764	rs7844712	G	A	100	PASS	AC=1693;AF=0.338059;AN=5008;NS=2504;DP=16558;EAS_AF=0.3065;AMR_AF=0.1844;AFR_AF=0.5893;EUR_AF=0.161;SAS_AF=0.3221;AA=G|||;VT=SNP
8	61213791	rs1480336	C	A	100	PASS	AC=4258;AF=0.85024;AN=5008;NS=2504;DP=17177;EAS_AF=0.8363;AMR_AF=0.8473;AFR_AF=0.8933;EUR_AF=0.8121;SAS_AF=0.8476;AA=A|||;VT=SNP
8	61214106	rs141495553	A	G	100	PASS	AC=25;AF=0.00499201;AN=5008;NS=2504;DP=17926;EAS_AF=0.0238;AMR_AF=0;AFR_AF=0;EUR_AF=0;SAS_AF=0.001;AA=A|||;VT=SNP
8	61214529	rs7814807	G	A	100	PASS	AC=1935;AF=0.386382;AN=5008;NS=2504;DP=17806;EAS_AF=0.3075;AMR_AF=0.2104;AFR_AF=0.7413;EUR_AF=0.165;SAS_AF=0.3405;AA=A|||;VT=SNP
8	61215109	rs143041040	G	A	100	PASS	AC=32;AF=0.00638978;AN=5008;NS=2504;DP=13610;EAS_AF=0.0288;AMR_AF=0;AFR_AF=0;EUR_AF=0.003;SAS_AF=0;AA=G|||;VT=SNP
8	61215145	rs1904779	C	A	100	PASS	AC=1693;AF=0.338059;AN=5008;NS=2504;DP=14032;EAS_AF=0.3065;AMR_AF=0.1844;AFR_AF=0.5893;EUR_AF=0.161;SAS_AF=0.3221;AA=C|||;VT=SNP
8	61215232	rs11534108	C	T	100	PASS	AC=382;AF=0.076278;AN=5008;NS=2504;DP=14797;EAS_AF=0.0972;AMR_AF=0.0245;AFR_AF=0.0855;EUR_AF=0.0447;SAS_AF=0.1115;AA=C|||;VT=SNP
8	61215406	rs11543863	T	C	100	PASS	AC=1935;AF=0.386382;AN=5008;NS=2504;DP=16125;EAS_AF=0.3075;AMR_AF=0.2104;AFR_AF=0.7413;EUR_AF=0.165;SAS_AF=0.3405;AA=C|||;VT=SNP
8	61215437	rs73247780	T	C	100	PASS	AC=730;AF=0.145767;AN=5008;NS=2504;DP=16231;EAS_AF=0.0972;AMR_AF=0.0403;AFR_AF=0.3404;EUR_AF=0.0447;SAS_AF=0.1115;AA=T|||;VT=SNP
8	61215818	rs13257045	A	C	100	PASS	AC=4232;AF=0.845048;AN=5008;NS=2504;DP=14756;EAS_AF=0.8353;AMR_AF=0.8444;AFR_AF=0.8759;EUR_AF=0.8121;SAS_AF=0.8476;AA=C|||;VT=SNP
8	61216724	rs77870836	G	T	100	PASS	AC=126;AF=0.0251597;AN=5008;NS=2504;DP=14990;EAS_AF=0.0923;AMR_AF=0.0144;AFR_AF=0;EUR_AF=0.001;SAS_AF=0.0225;AA=G|||;VT=SNP
8	61217375	rs6471865	A	C	100	PASS	AC=1935;AF=0.386382;AN=5008;NS=2504;DP=16255;EAS_AF=0.3075;AMR_AF=0.2104;AFR_AF=0.7413;EUR_AF=0.165;SAS_AF=0.3405;AA=C|||;VT=SNP
8	61218471	rs1842392	A	G	100	PASS	AC=4257;AF=0.85004;AN=5008;NS=2504;DP=19526;EAS_AF=0.8353;AMR_AF=0.8473;AFR_AF=0.8933;EUR_AF=0.8121;SAS_AF=0.8476;AA=g|||;VT=SNP
8	61218490	rs60690040	A	C	100	PASS	AC=764;AF=0.152556;AN=5008;NS=2504;DP=19050;EAS_AF=0.2093;AMR_AF=0.1167;AFR_AF=0.1309;EUR_AF=0.1044;SAS_AF=0.1984;AA=a|||;VT=SNP
8	61218929	rs1842391	C	G	100	PASS	AC=1006;AF=0.200879;AN=5008;NS=2504;DP=19281;EAS_AF=0.2103;AMR_AF=0.1427;AFR_AF=0.2829;EUR_AF=0.1083;SAS_AF=0.2168;AA=c|||;VT=SNP
8	61219385	rs139289422	T	G	100	PASS	AC=18;AF=0.00359425;AN=5008;NS=2504;DP=18913;EAS_AF=0.0169;AMR_AF=0;AFR_AF=0;EUR_AF=0;SAS_AF=0.001;AA=-|||;VT=SNP
8	61220042	rs12550773	T	C	100	PASS	AC=2270;AF=0.453275;AN=5008;NS=2504;DP=19108;EAS_AF=0.5278;AMR_AF=0.6311;AFR_AF=0.1165;EUR_AF=0.6461;SAS_AF=0.5072;AA=-|||;VT=SNP
8	61220095	rs150863476	G	C	100	PASS	AC=660;AF=0.131789;AN=5008;NS=2504;DP=20935;EAS_AF=0.2093;AMR_AF=0.111;AFR_AF=0.0537;EUR_AF=0.1054;SAS_AF=0.1994;AA=-|||;VT=SNP
8	61220575	rs151138531	C	T	100	PASS	AC=32;AF=0.00638978;AN=5008;NS=2504;DP=22862;EAS_AF=0.0119;AMR_AF=0.0288;AFR_AF=0;EUR_AF=0;SAS_AF=0;AA=c|||;VT=SNP
8	61220926	rs7818620	C	A	100	PASS	AC=1936;AF=0.386581;AN=5008;NS=2504;DP=21341;EAS_AF=0.3075;AMR_AF=0.2104;AFR_AF=0.7413;EUR_AF=0.166;SAS_AF=0.3405;AA=N|||;VT=SNP
8	61220945	rs72665141	G	C	100	PASS	AC=659;AF=0.131589;AN=5008;NS=2504;DP=21196;EAS_AF=0.2093;AMR_AF=0.111;AFR_AF=0.0537;EUR_AF=0.1054;SAS_AF=0.1984;AA=g|||;VT=SNP
8	61221124	rs145165259	C	T	100	PASS	AC=21;AF=0.00419329;AN=5008;NS=2504;DP=22530;EAS_AF=0.0208;AMR_AF=0;AFR_AF=0;EUR_AF=0;SAS_AF=0;AA=N|||;VT=SNP
8	61221583	rs11989599	A	G	100	PASS	AC=1936;AF=0.386581;AN=5008;NS=2504;DP=22559;EAS_AF=0.3075;AMR_AF=0.2104;AFR_AF=0.7413;EUR_AF=0.166;SAS_AF=0.3405;AA=N|||;VT=SNP
8	61221842	rs12542264	T	G	100	PASS	AC=2271;AF=0.453474;AN=5008;NS=2504;DP=20652;EAS_AF=0.5278;AMR_AF=0.6311;AFR_AF=0.1165;EUR_AF=0.6471;SAS_AF=0.5072;AA=t|||;VT=SNP
8	61222003	rs12549606	G	A	100	PASS	AC=2270;AF=0.453275;AN=5008;NS=2504;DP=21299;EAS_AF=0.5278;AMR_AF=0.6311;AFR_AF=0.1165;EUR_AF=0.6461;SAS_AF=0.5072;AA=g|||;VT=SNP
8	61222341	rs9643519	C	A	100	PASS	AC=4509;AF=0.900359;AN=5008;NS=2504;DP=19055;EAS_AF=0.9276;AMR_AF=0.8746;AFR_AF=0.9803;EUR_AF=0.8141;SAS_AF=0.8712;AA=N|||;VT=SNP
8	61222577	rs56275436	A	C	100	PASS	AC=1007;AF=0.201078;AN=5008;NS=2504;DP=20148;EAS_AF=0.2103;AMR_AF=0.1427;AFR_AF=0.2829;EUR_AF=0.1093;SAS_AF=0.2168;AA=N|||;VT=SNP
8	61222860	rs11997891	C	T	100	PASS	AC=766;AF=0.152955;AN=5008;NS=2504;DP=19065;EAS_AF=0.2093;AMR_AF=0.1167;AFR_AF=0.1309;EUR_AF=0.1054;SAS_AF=0.1994;AA=c|||;VT=SNP
8	61223807	rs9643521	T	C	100	PASS	AC=1936;AF=0.386581;AN=5008;NS=2504;DP=20361;EAS_AF=0.3075;AMR_AF=0.2104;AFR_AF=0.7413;EUR_AF=0.166;SAS_AF=0.3405;AA=t|||;VT=SNP
8	61224105	rs7817231	T	C	100	PASS	AC=4258;AF=0.85024;AN=5008;NS=2504;DP=18063;EAS_AF=0.8353;AMR_AF=0.8487;AFR_AF=0.8926;EUR_AF=0.8131;SAS_AF=0.8476;AA=c|||;VT=SNP
8	61224140	rs9643369	G	A	100	PASS	AC=735;AF=0.146765;AN=5008;NS=2504;DP=19199;EAS_AF=0.0972;AMR_AF=0.0403;AFR_AF=0.3442;EUR_AF=0.0447;SAS_AF=0.1115;AA=g|||;VT=SNP
8	61224415	rs150787771	A	T	100	PASS	AC=764;AF=0.152556;AN=5008;NS=2504;DP=19649;EAS_AF=0.2093;AMR_AF=0.1167;AFR_AF=0.1301;EUR_AF=0.1054;SAS_AF=0.1984;AA=a|||;VT=SNP
8	61224644	rs1973209	A	G	100	PASS	AC=1936;AF=0.386581;AN=5008;NS=2504;DP=20066;EAS_AF=0.3075;AMR_AF=0.2104;AFR_AF=0.7413;EUR_AF=0.166;SAS_AF=0.3405;AA=G|||;VT=SNP
8	61224876	rs1973208	G	A	100	PASS	AC=3035;AF=0.60603;AN=5008;NS=2504;DP=18417;EAS_AF=0.7371;AMR_AF=0.7493;AFR_AF=0.2458;EUR_AF=0.7525;SAS_AF=0.7055;AA=G|||;VT=SNP
8	61225103	rs2170168	G	A	100	PASS	AC=1697;AF=0.338858;AN=5008;NS=2504;DP=15955;EAS_AF=0.3065;AMR_AF=0.1844;AFR_AF=0.5915;EUR_AF=0.162;SAS_AF=0.3221;AA=G|||;VT=SNP
8	61225652	rs11775891	C	T	100	PASS	AC=2271;AF=0.453474;AN=5008;NS=2504;DP=18990;EAS_AF=0.5278;AMR_AF=0.6326;AFR_AF=0.1157;EUR_AF=0.6471;SAS_AF=0.5072;AA=C|||;VT=SNP
8	61225867	rs13269146	C	T	100	PASS	AC=2271;AF=0.453474;AN=5008;NS=2504;DP=17502;EAS_AF=0.5278;AMR_AF=0.6326;AFR_AF=0.1157;EUR_AF=0.6471;SAS_AF=0.5072;AA=C|||;VT=SNP
8	61226361	rs117374614	A	C	100	PASS	AC=11;AF=0.00219649;AN=5008;NS=2504;DP=20101;EAS_AF=0.0109;AMR_AF=0;AFR_AF=0;EUR_AF=0;SAS_AF=0;AA=A|||;VT=SNP
8	61226385	rs117544118	C	T	100	PASS	AC=11;AF=0.00219649;AN=5008;NS=2504;DP=20174;EAS_AF=0.0109;AMR_AF=0;AFR_AF=0;EUR_AF=0;SAS_AF=0;AA=C|||;VT=SNP
8	61226540	rs7001157	T	C	100	PASS	AC=3126;AF=0.624201;AN=5008;NS=2504;DP=18882;EAS_AF=0.5079;AMR_AF=0.513;AFR_AF=0.8404;EUR_AF=0.5298;SAS_AF=0.6278;AA=C|||;VT=SNP
8	61226791	rs73247794	A	G	100	PASS	AC=997;AF=0.199081;AN=5008;NS=2504;DP=15910;EAS_AF=0.121;AMR_AF=0.0648;AFR_AF=0.4939;EUR_AF=0.0487;SAS_AF=0.1309;AA=A|||;VT=SNP
8	61227279	rs899741	C	T	100	PASS	AC=1290;AF=0.257588;AN=5008;NS=2504;DP=13193;EAS_AF=0.3512;AMR_AF=0.3602;AFR_AF=0.121;EUR_AF=0.2952;SAS_AF=0.2342;AA=C|||;VT=SNP
8	61227781	rs73247797	T	A	100	PASS	AC=753;AF=0.150359;AN=5008;NS=2504;DP=17747;EAS_AF=0.119;AMR_AF=0.0389;AFR_AF=0.3411;EUR_AF=0.0447;SAS_AF=0.1125;AA=A|||;VT=SNP
8	61228826	rs57360505	G	A	100	PASS	AC=641;AF=0.127995;AN=5008;NS=2504;DP=19292;EAS_AF=0.2153;AMR_AF=0.1052;AFR_AF=0.0469;EUR_AF=0.1044;SAS_AF=0.1881;AA=A|||;VT=SNP
8	61228851	rs11787427	G	A	100	PASS	AC=1797;AF=0.358826;AN=5008;NS=2504;DP=19694;EAS_AF=0.3899;AMR_AF=0.4063;AFR_AF=0.1377;EUR_AF=0.4732;SAS_AF=0.4744;AA=G|||;VT=SNP
8	61228981	rs60042864	G	A	100	PASS	AC=637;AF=0.127196;AN=5008;NS=2504;DP=17228;EAS_AF=0.2153;AMR_AF=0.1052;AFR_AF=0.0469;EUR_AF=0.1004;SAS_AF=0.1881;AA=G|||;VT=SNP
8	61229204	rs16926000	A	G	100	PASS	AC=638;AF=0.127396;AN=5008;NS=2504;DP=16277;EAS_AF=0.2163;AMR_AF=0.1052;AFR_AF=0.0469;EUR_AF=0.1004;SAS_AF=0.1881;AA=A|||;VT=SNP
8	61229869	rs72648503	G	C	100	PASS	AC=636;AF=0.126997;AN=5008;NS=2504;DP=21154;EAS_AF=0.2163;AMR_AF=0.1052;AFR_AF=0.0469;EUR_AF=0.1004;SAS_AF=0.1861;AA=G|||;VT=SNP
8	61230090	rs144874658	T	C	100	PASS	AC=76;AF=0.0151757;AN=5008;NS=2504;DP=20235;EAS_AF=0.0387;AMR_AF=0.049;AFR_AF=0.0008;EUR_AF=0;SAS_AF=0.002;AA=T|||;VT=SNP
8	61230382	rs189945743	G	A	100	PASS	AC=14;AF=0.00279553;AN=5008;NS=2504;DP=17046;EAS_AF=0.0129;AMR_AF=0;AFR_AF=0;EUR_AF=0;SAS_AF=0.001;AA=G|||;VT=SNP
8	61230529	rs7464602	A	G	100	PASS	AC=1761;AF=0.351637;AN=5008;NS=2504;DP=18121;EAS_AF=0.3502;AMR_AF=0.379;AFR_AF=0.4697;EUR_AF=0.2883;SAS_AF=0.2393;AA=A|||;VT=SNP
8	61231164	rs10504308	C	T	100	PASS	AC=579;AF=0.115615;AN=5008;NS=2504;DP=18528;EAS_AF=0.2163;AMR_AF=0.1009;AFR_AF=0.0045;EUR_AF=0.1004;SAS_AF=0.1881;AA=C|||;VT=SNP
8	61231244	rs16926002	G	A	100	PASS	AC=1386;AF=0.276757;AN=5008;NS=2504;DP=18433;EAS_AF=0.3512;AMR_AF=0.3631;AFR_AF=0.1936;EUR_AF=0.2873;SAS_AF=0.2403;AA=G|||;VT=SNP
8	61231598	rs73250004	C	G	100	PASS	AC=1763;AF=0.352037;AN=5008;NS=2504;DP=16481;EAS_AF=0.3512;AMR_AF=0.379;AFR_AF=0.4705;EUR_AF=0.2873;SAS_AF=0.2403;AA=C|||;VT=SNP
8	61232787	rs78702087	T	C	100	PASS	AC=320;AF=0.0638978;AN=5008;NS=2504;DP=20166;EAS_AF=0.119;AMR_AF=0.0202;AFR_AF=0.0212;EUR_AF=0.0447;SAS_AF=0.1155;AA=T|||;VT=SNP
8	61233350	rs9298035	C	T	100	PASS	AC=4310;AF=0.860623;AN=5008;NS=2504;DP=19593;EAS_AF=0.87;AMR_AF=0.8516;AFR_AF=0.9047;EUR_AF=0.8221;SAS_AF=0.8374;AA=T|||;VT=SNP
8	61233408	rs10088581	T	C	100	PASS	AC=1158;AF=0.23123;AN=5008;NS=2504;DP=19186;EAS_AF=0.1845;AMR_AF=0.3026;AFR_AF=0.0809;EUR_AF=0.3728;SAS_AF=0.2863;AA=T|||;VT=SNP
8	61235012	rs139687852	T	C	100	PASS	AC=15;AF=0.00299521;AN=5008;NS=2504;DP=22547;EAS_AF=0.0149;AMR_AF=0;AFR_AF=0;EUR_AF=0;SAS_AF=0;AA=T|||;VT=SNP
8	61236183	rs12680649	T	C	100	PASS	AC=1366;AF=0.272764;AN=5008;NS=2504;DP=19350;EAS_AF=0.3284;AMR_AF=0.3646;AFR_AF=0.1952;EUR_AF=0.2873;SAS_AF=0.2403;AA=T|||;VT=SNP
8	61236991	rs16926006	G	A	100	PASS	AC=647;AF=0.129193;AN=5008;NS=2504;DP=19719;EAS_AF=0.2411;AMR_AF=0.1052;AFR_AF=0.0469;EUR_AF=0.1004;SAS_AF=0.1718;AA=G|||;VT=SNP
8	61237900	rs10100017	C	T	100	PASS	AC=1069;AF=0.213458;AN=5008;NS=2504;DP=16146;EAS_AF=0.1835;AMR_AF=0.2939;AFR_AF=0.0295;EUR_AF=0.3698;SAS_AF=0.2751;AA=C|||;VT=SNP
8	61238328	rs7815812	A	T	100	PASS	AC=3184;AF=0.635783;AN=5008;NS=2504;DP=17941;EAS_AF=0.6865;AMR_AF=0.5576;AFR_AF=0.8374;EUR_AF=0.4493;SAS_AF=0.5583;AA=T|||;VT=SNP
8	61239553	rs7824479	A	G	100	PASS	AC=1366;AF=0.272764;AN=5008;NS=2504;DP=17658;EAS_AF=0.3274;AMR_AF=0.366;AFR_AF=0.1952;EUR_AF=0.2873;SAS_AF=0.2403;AA=A|||;VT=SNP
8	61239915	rs16926008	C	A	100	PASS	AC=1080;AF=0.215655;AN=5008;NS=2504;DP=18305;EAS_AF=0.3244;AMR_AF=0.3386;AFR_AF=0.0121;EUR_AF=0.2833;SAS_AF=0.2219;AA=C|||;VT=SNP
8	61241862	rs1893275	T	C	100	PASS	AC=2053;AF=0.409944;AN=5008;NS=2504;DP=17492;EAS_AF=0.3204;AMR_AF=0.4251;AFR_AF=0.6755;EUR_AF=0.2922;SAS_AF=0.2536;AA=C|||;VT=SNP
8	61242894	rs78263339	C	T	100	PASS	AC=425;AF=0.0848642;AN=5008;NS=2504;DP=18131;EAS_AF=0.12;AMR_AF=0.0259;AFR_AF=0.0862;EUR_AF=0.0447;SAS_AF=0.1299;AA=C|||;VT=SNP
8	61243194	rs76932766	C	T	100	PASS	AC=11;AF=0.00219649;AN=5008;NS=2504;DP=17112;EAS_AF=0.0109;AMR_AF=0;AFR_AF=0;EUR_AF=0;SAS_AF=0;AA=C|||;VT=SNP
8	61243357	rs7011237	A	G	100	PASS	AC=2504;AF=0.5;AN=5008;NS=2504;DP=19426;EAS_AF=0.4375;AMR_AF=0.4452;AFR_AF=0.77;EUR_AF=0.3499;SAS_AF=0.3926;AA=G|||;VT=SNP
8	61243984	rs35966938	C	T	100	PASS	AC=1359;AF=0.271366;AN=5008;NS=2504;DP=16369;EAS_AF=0.3185;AMR_AF=0.3602;AFR_AF=0.1959;EUR_AF=0.2853;SAS_AF=0.2474;AA=C|||;VT=SNP
8	61243999	rs34334893	C	T	100	PASS	AC=1362;AF=0.271965;AN=5008;NS=2504;DP=16615;EAS_AF=0.3185;AMR_AF=0.3617;AFR_AF=0.1967;EUR_AF=0.2853;SAS_AF=0.2485;AA=C|||;VT=SNP
8	61244220	rs9772625	A	G	100	PASS	AC=3184;AF=0.635783;AN=5008;NS=2504;DP=11135;EAS_AF=0.6855;AMR_AF=0.5591;AFR_AF=0.8411;EUR_AF=0.4533;SAS_AF=0.5491;AA=G|||;VT=SNP
8	61244389	rs78262852	C	T	100	PASS	AC=1078;AF=0.215256;AN=5008;NS=2504;DP=11691;EAS_AF=0.3185;AMR_AF=0.3314;AFR_AF=0.0121;EUR_AF=0.2813;SAS_AF=0.2331;AA=C|||;VT=SNP
8	61245480	rs2326517	T	A	100	PASS	AC=3172;AF=0.633387;AN=5008;NS=2504;DP=20651;EAS_AF=0.6845;AMR_AF=0.5591;AFR_AF=0.8328;EUR_AF=0.4533;SAS_AF=0.5491;AA=A|||;VT=SNP
8	61246948	rs7014277	T	C	100	PASS	AC=645;AF=0.128794;AN=5008;NS=2504;DP=14031;EAS_AF=0.245;AMR_AF=0.111;AFR_AF=0.0469;EUR_AF=0.1054;SAS_AF=0.1564;AA=T|||;VT=SNP
8	61248234	rs7838707	C	T	100	PASS	AC=4237;AF=0.846046;AN=5008;NS=2504;DP=20350;EAS_AF=0.8631;AMR_AF=0.8573;AFR_AF=0.8888;EUR_AF=0.8211;SAS_AF=0.7883;AA=T|||;VT=SNP
8	61248640	rs1824995	T	C	100	PASS	AC=2315;AF=0.46226;AN=5008;NS=2504;DP=20887;EAS_AF=0.5665;AMR_AF=0.4928;AFR_AF=0.4849;EUR_AF=0.4046;SAS_AF=0.362;AA=C|||;VT=SNP
8	61248995	rs117517496	C	T	100	PASS	AC=314;AF=0.0626997;AN=5008;NS=2504;DP=20510;EAS_AF=0.12;AMR_AF=0.0187;AFR_AF=0.0008;EUR_AF=0.0437;SAS_AF=0.138;AA=C|||;VT=SNP
8	61248996	rs1585888	G	A	100	PASS	AC=1094;AF=0.21845;AN=5008;NS=2504;DP=20461;EAS_AF=0.3244;AMR_AF=0.3329;AFR_AF=0.0265;EUR_AF=0.2813;SAS_AF=0.2229;AA=G|||;VT=SNP
8	61249576	rs3896736	G	A	100	PASS	AC=2439;AF=0.487021;AN=5008;NS=2504;DP=13503;EAS_AF=0.6875;AMR_AF=0.5029;AFR_AF=0.3154;EUR_AF=0.4473;SAS_AF=0.5419;AA=G|||;VT=SNP
8	61250124	rs79650475	T	C	100	PASS	AC=81;AF=0.0161741;AN=5008;NS=2504;DP=24444;EAS_AF=0.002;AMR_AF=0.0317;AFR_AF=0.0053;EUR_AF=0.0457;SAS_AF=0.0041;AA=T|||;VT=SNP
8	61250319	rs6982717	G	T	100	PASS	AC=2787;AF=0.55651;AN=5008;NS=2504;DP=20000;EAS_AF=0.6865;AMR_AF=0.5216;AFR_AF=0.5688;EUR_AF=0.4473;SAS_AF=0.5429;AA=T|||;VT=SNP
8	61251091	rs6471867	C	G	100	PASS	AC=3215;AF=0.641973;AN=5008;NS=2504;DP=15724;EAS_AF=0.6885;AMR_AF=0.5692;AFR_AF=0.8517;EUR_AF=0.4523;SAS_AF=0.5573;AA=G|||;VT=SNP
8	61251641	rs6471868	A	G	100	PASS	AC=3183;AF=0.635583;AN=5008;NS=2504;DP=18057;EAS_AF=0.6885;AMR_AF=0.5663;AFR_AF=0.8306;EUR_AF=0.4503;SAS_AF=0.5573;AA=T|||;VT=SNP
8	61252500	rs1383239	G	A	100	PASS	AC=2283;AF=0.455871;AN=5008;NS=2504;DP=21098;EAS_AF=0.5873;AMR_AF=0.5;AFR_AF=0.2852;EUR_AF=0.4453;SAS_AF=0.5307;AA=G|||;VT=SNP
8	61254255	rs76664077	A	G	100	PASS	AC=102;AF=0.0203674;AN=5008;NS=2504;DP=18437;EAS_AF=0.0595;AMR_AF=0.0144;AFR_AF=0.0008;EUR_AF=0.001;SAS_AF=0.0307;AA=A|||;VT=SNP
8	61254494	rs11985405	C	T	100	PASS	AC=2474;AF=0.49401;AN=5008;NS=2504;DP=20633;EAS_AF=0.7024;AMR_AF=0.5317;AFR_AF=0.3177;EUR_AF=0.4463;SAS_AF=0.5399;AA=C|||;VT=SNP
8	61254501	rs10957131	G	A	100	PASS	AC=2427;AF=0.484625;AN=5008;NS=2504;DP=20291;EAS_AF=0.6875;AMR_AF=0.5029;AFR_AF=0.3086;EUR_AF=0.4463;SAS_AF=0.5399;AA=A|||;VT=SNP
8	61255262	rs7838379	A	G	100	PASS	AC=2438;AF=0.486821;AN=5008;NS=2504;DP=18740;EAS_AF=0.6875;AMR_AF=0.5029;AFR_AF=0.3169;EUR_AF=0.4463;SAS_AF=0.5399;AA=A|||;VT=SNP
8	61255591	rs7842303	C	T	100	PASS	AC=660;AF=0.131789;AN=5008;NS=2504;DP=20198;EAS_AF=0.2421;AMR_AF=0.1138;AFR_AF=0.0469;EUR_AF=0.1074;SAS_AF=0.1708;AA=C|||;VT=SNP
8	61255782	rs142115520	G	A	100	PASS	AC=14;AF=0.00279553;AN=5008;NS=2504;DP=20202;EAS_AF=0.0139;AMR_AF=0;AFR_AF=0;EUR_AF=0;SAS_AF=0;AA=G|||;VT=SNP
8	61255824	rs146686663	A	T	100	PASS	AC=63;AF=0.0125799;AN=5008;NS=2504;DP=20227;EAS_AF=0.0595;AMR_AF=0;AFR_AF=0;EUR_AF=0;SAS_AF=0.0031;AA=A|||;VT=SNP
8	61256473	rs116349637	A	G	100	PASS	AC=660;AF=0.131789;AN=5008;NS=2504;DP=21659;EAS_AF=0.2421;AMR_AF=0.1138;AFR_AF=0.0469;EUR_AF=0.1074;SAS_AF=0.1708;AA=A|||;VT=SNP
8	61256666	rs115139027	C	G	100	PASS	AC=660;AF=0.131789;AN=5008;NS=2504;DP=23102;EAS_AF=0.2421;AMR_AF=0.1138;AFR_AF=0.0469;EUR_AF=0.1074;SAS_AF=0.1708;AA=C|||;VT=SNP
8	61256905	rs114588701	A	G	100	PASS	AC=660;AF=0.131789;AN=5008;NS=2504;DP=18537;EAS_AF=0.2421;AMR_AF=0.1138;AFR_AF=0.0469;EUR_AF=0.1074;SAS_AF=0.1708;AA=A|||;VT=SNP
8	61256999	rs13279521	G	A	100	PASS	AC=1087;AF=0.217053;AN=5008;NS=2504;DP=16245;EAS_AF=0.3264;AMR_AF=0.33;AFR_AF=0.0257;EUR_AF=0.2773;SAS_AF=0.2209;AA=G|||;VT=SNP
8	61257485	rs7007086	A	C	100	PASS	AC=2565;AF=0.512181;AN=5008;NS=2504;DP=14977;EAS_AF=0.3135;AMR_AF=0.4957;AFR_AF=0.6823;EUR_AF=0.5497;SAS_AF=0.4601;AA=C|||;VT=SNP
8	61258470	rs114955703	A	T	100	PASS	AC=604;AF=0.120607;AN=5008;NS=2504;DP=15210;EAS_AF=0.0139;AMR_AF=0.0447;AFR_AF=0.4062;EUR_AF=0.004;SAS_AF=0.0184;AA=a|||;VT=SNP
8	61258857	rs55981054	A	C	100	PASS	AC=597;AF=0.119209;AN=5008;NS=2504;DP=17849;EAS_AF=0.2401;AMR_AF=0.1081;AFR_AF=0.0045;EUR_AF=0.1064;SAS_AF=0.1708;AA=A|||;VT=SNP
8	61261273	rs76471532	T	A	100	PASS	AC=212;AF=0.0423323;AN=5008;NS=2504;DP=19375;EAS_AF=0.1319;AMR_AF=0.1023;AFR_AF=0.0015;EUR_AF=0.001;SAS_AF=0.0051;AA=T|||;VT=SNP
8	61261345	rs10102320	G	A	100	PASS	AC=2485;AF=0.496206;AN=5008;NS=2504;DP=20081;EAS_AF=0.3125;AMR_AF=0.4135;AFR_AF=0.6778;EUR_AF=0.5318;SAS_AF=0.4622;AA=A|||;VT=SNP
8	61261653	rs16918847	C	T	100	PASS	AC=342;AF=0.0682907;AN=5008;NS=2504;DP=20162;EAS_AF=0.122;AMR_AF=0.0202;AFR_AF=0.0189;EUR_AF=0.0467;SAS_AF=0.136;AA=C|||;VT=SNP
8	61261790	rs10092218	T	C	100	PASS	AC=3886;AF=0.775958;AN=5008;NS=2504;DP=19809;EAS_AF=0.6736;AMR_AF=0.6513;AFR_AF=0.975;EUR_AF=0.7048;SAS_AF=0.774;AA=C|||;VT=SNP
8	61261819	rs17741196	T	C	100	PASS	AC=747;AF=0.149161;AN=5008;NS=2504;DP=19856;EAS_AF=0.125;AMR_AF=0.147;AFR_AF=0.1301;EUR_AF=0.174;SAS_AF=0.1759;AA=T|||;VT=SNP
8	61261970	rs10105637	A	G	100	PASS	AC=2576;AF=0.514377;AN=5008;NS=2504;DP=21602;EAS_AF=0.3125;AMR_AF=0.4135;AFR_AF=0.7466;EUR_AF=0.5318;SAS_AF=0.4622;AA=G|||;VT=SNP
8	61262593	rs28651514	C	T	100	PASS	AC=2117;AF=0.422724;AN=5008;NS=2504;DP=18183;EAS_AF=0.3125;AMR_AF=0.3977;AFR_AF=0.4077;EUR_AF=0.5318;SAS_AF=0.4622;AA=C|||;VT=SNP
8	61263077	rs16926045	G	T	100	PASS	AC=320;AF=0.0638978;AN=5008;NS=2504;DP=21041;EAS_AF=0.0139;AMR_AF=0.0317;AFR_AF=0.1974;EUR_AF=0.005;SAS_AF=0.0184;AA=G|||;VT=SNP
8	61263701	rs78222650	C	T	100	PASS	AC=370;AF=0.0738818;AN=5008;NS=2504;DP=20707;EAS_AF=0.122;AMR_AF=0.0231;AFR_AF=0.0386;EUR_AF=0.0467;SAS_AF=0.136;AA=C|||;VT=SNP
8	61264389	rs115052371	C	T	100	PASS	AC=347;AF=0.0692891;AN=5008;NS=2504;DP=18519;EAS_AF=0.0139;AMR_AF=0.0389;AFR_AF=0.2156;EUR_AF=0.004;SAS_AF=0.0174;AA=C|||;VT=SNP
8	61264878	rs146596831	C	T	100	PASS	AC=18;AF=0.00359425;AN=5008;NS=2504;DP=18808;EAS_AF=0.0159;AMR_AF=0;AFR_AF=0;EUR_AF=0;SAS_AF=0.002;AA=C|||;VT=SNP
8	61265044	rs931139	C	T	100	PASS	AC=1805;AF=0.360423;AN=5008;NS=2504;DP=22079;EAS_AF=0.2996;AMR_AF=0.366;AFR_AF=0.2141;EUR_AF=0.5278;SAS_AF=0.4448;AA=c|||;VT=SNP
8	61265158	rs1383240	C	T	100	PASS	AC=319;AF=0.0636981;AN=5008;NS=2504;DP=19684;EAS_AF=0.0139;AMR_AF=0.0317;AFR_AF=0.1974;EUR_AF=0.005;SAS_AF=0.0174;AA=C|||;VT=SNP
8	61265914	rs113023771	G	A	100	PASS	AC=1098;AF=0.219249;AN=5008;NS=2504;DP=18887;EAS_AF=0.121;AMR_AF=0.0807;AFR_AF=0.534;EUR_AF=0.0716;SAS_AF=0.1452;AA=A|||;VT=SNP
8	61267366	rs6471870	A	G	100	PASS	AC=3316;AF=0.662141;AN=5008;NS=2504;DP=17068;EAS_AF=0.5556;AMR_AF=0.6124;AFR_AF=0.8139;EUR_AF=0.6302;SAS_AF=0.635;AA=G|||;VT=SNP
8	61267392	rs2096892	T	C	100	PASS	AC=3882;AF=0.77516;AN=5008;NS=2504;DP=17302;EAS_AF=0.6776;AMR_AF=0.6427;AFR_AF=0.9887;EUR_AF=0.6829;SAS_AF=0.7761;AA=C|||;VT=SNP
8	61268784	rs72648521	C	T	100	PASS	AC=329;AF=0.0656949;AN=5008;NS=2504;DP=16757;EAS_AF=0.122;AMR_AF=0.0187;AFR_AF=0.0015;EUR_AF=0.0527;SAS_AF=0.1411;AA=C|||;VT=SNP
8	61269247	rs13439870	G	A	100	PASS	AC=3172;AF=0.633387;AN=5008;NS=2504;DP=13763;EAS_AF=0.5536;AMR_AF=0.5821;AFR_AF=0.7481;EUR_AF=0.6123;SAS_AF=0.6186;AA=A|||;VT=SNP
8	61269455	rs79072118	C	T	100	PASS	AC=194;AF=0.038738;AN=5008;NS=2504;DP=15578;EAS_AF=0.0139;AMR_AF=0.0274;AFR_AF=0.1067;EUR_AF=0.002;SAS_AF=0.0184;AA=C|||;VT=SNP
8	61271167	rs1383241	A	C	100	PASS	AC=2993;AF=0.597644;AN=5008;NS=2504;DP=16255;EAS_AF=0.5347;AMR_AF=0.5605;AFR_AF=0.6551;EUR_AF=0.6083;SAS_AF=0.6002;AA=C|||;VT=SNP
8	61271485	rs11776244	C	T	100	PASS	AC=3244;AF=0.647764;AN=5008;NS=2504;DP=16441;EAS_AF=0.5496;AMR_AF=0.5879;AFR_AF=0.8026;EUR_AF=0.6123;SAS_AF=0.6186;AA=T|||;VT=SNP
8	61272711	rs149273357	G	A	100	PASS	AC=43;AF=0.00858626;AN=5008;NS=2504;DP=20629;EAS_AF=0.0397;AMR_AF=0;AFR_AF=0;EUR_AF=0.001;SAS_AF=0.002;AA=G|||;VT=SNP
8	61273181	rs79787462	C	G	100	PASS	AC=82;AF=0.0163738;AN=5008;NS=2504;DP=21409;EAS_AF=0.0794;AMR_AF=0;AFR_AF=0;EUR_AF=0;SAS_AF=0.002;AA=C|||;VT=SNP
8	61275955	rs117296685	A	T	100	PASS	AC=65;AF=0.0129792;AN=5008;NS=2504;DP=22553;EAS_AF=0.0575;AMR_AF=0;AFR_AF=0;EUR_AF=0.003;SAS_AF=0.0041;AA=A|||;VT=SNP
8	61276247	rs11998308	A	G	100	PASS	AC=2996;AF=0.598243;AN=5008;NS=2504;DP=14516;EAS_AF=0.5347;AMR_AF=0.562;AFR_AF=0.6566;EUR_AF=0.6083;SAS_AF=0.6002;AA=G|||;VT=SNP
8	61276703	rs78594321	G	C	100	PASS	AC=104;AF=0.0207668;AN=5008;NS=2504;DP=14984;EAS_AF=0.0327;AMR_AF=0.0994;AFR_AF=0.0015;EUR_AF=0;SAS_AF=0;AA=G|||;VT=SNP
8	61276979	rs60931648	C	T	100	PASS	AC=2995;AF=0.598043;AN=5008;NS=2504;DP=17227;EAS_AF=0.5347;AMR_AF=0.5605;AFR_AF=0.6566;EUR_AF=0.6083;SAS_AF=0.6002;AA=T|||;VT=SNP
8	61277533	rs922610	A	G	100	PASS	AC=3870;AF=0.772764;AN=5008;NS=2504;DP=13955;EAS_AF=0.6706;AMR_AF=0.6427;AFR_AF=0.9887;EUR_AF=0.6869;SAS_AF=0.7669;AA=a|||;VT=SNP
8	61277858	rs78801566	A	G	100	PASS	AC=197;AF=0.0393371;AN=5008;NS=2504;DP=13469;EAS_AF=0.0149;AMR_AF=0.0274;AFR_AF=0.1067;EUR_AF=0.004;SAS_AF=0.0184;AA=A|||;VT=SNP
8	61278456	rs10102372	A	G	100	PASS	AC=1672;AF=0.333866;AN=5008;NS=2504;DP=16432;EAS_AF=0.2887;AMR_AF=0.3444;AFR_AF=0.1619;EUR_AF=0.506;SAS_AF=0.4284;AA=A|||;VT=SNP
8	61278961	rs72648524	G	A	100	PASS	AC=318;AF=0.0634984;AN=5008;NS=2504;DP=18337;EAS_AF=0.12;AMR_AF=0.0187;AFR_AF=0;EUR_AF=0.0507;SAS_AF=0.136;AA=G|||;VT=SNP
8	61279446	rs10957132	G	A	100	PASS	AC=2403;AF=0.479832;AN=5008;NS=2504;DP=18291;EAS_AF=0.5347;AMR_AF=0.5216;AFR_AF=0.23;EUR_AF=0.6074;SAS_AF=0.6002;AA=G|||;VT=SNP
8	61280638	rs137903742	C	A	100	PASS	AC=11;AF=0.00219649;AN=5008;NS=2504;DP=17546;EAS_AF=0.0109;AMR_AF=0;AFR_AF=0;EUR_AF=0;SAS_AF=0;AA=C|||;VT=SNP
8	61282231	rs10087002	A	G	100	PASS	AC=2994;AF=0.597843;AN=5008;NS=2504;DP=16358;EAS_AF=0.5347;AMR_AF=0.5605;AFR_AF=0.6543;EUR_AF=0.6093;SAS_AF=0.6012;AA=G|||;VT=SNP
8	61282240	rs150487296	C	T	100	PASS	AC=199;AF=0.0397364;AN=5008;NS=2504;DP=16569;EAS_AF=0.0159;AMR_AF=0.0274;AFR_AF=0.1074;EUR_AF=0.004;SAS_AF=0.0184;AA=C|||;VT=SNP
8	61285094	rs79950549	A	G	100	PASS	AC=198;AF=0.0395367;AN=5008;NS=2504;DP=17651;EAS_AF=0.0149;AMR_AF=0.0274;AFR_AF=0.1074;EUR_AF=0.004;SAS_AF=0.0184;AA=A|||;VT=SNP
8	61286298	rs76125596	T	C	100	PASS	AC=198;AF=0.0395367;AN=5008;NS=2504;DP=19302;EAS_AF=0.0149;AMR_AF=0.0274;AFR_AF=0.1074;EUR_AF=0.004;SAS_AF=0.0184;AA=T|||;VT=SNP
8	61286535	rs77848399	G	A	100	PASS	AC=198;AF=0.0395367;AN=5008;NS=2504;DP=19647;EAS_AF=0.0149;AMR_AF=0.0274;AFR_AF=0.1074;EUR_AF=0.004;SAS_AF=0.0184;AA=G|||;VT=SNP
8	61287045	rs12677500	A	G	100	PASS	AC=726;AF=0.144968;AN=5008;NS=2504;DP=21201;EAS_AF=0.2609;AMR_AF=0.1888;AFR_AF=0.0106;EUR_AF=0.1223;SAS_AF=0.1994;AA=A|||;VT=SNP
8	61288223	rs78069893	G	A	100	PASS	AC=31;AF=0.0061901;AN=5008;NS=2504;DP=17587;EAS_AF=0.0278;AMR_AF=0;AFR_AF=0;EUR_AF=0;SAS_AF=0.0031;AA=G|||;VT=SNP
8	61288497	rs16926096	C	A	100	PASS	AC=873;AF=0.174321;AN=5008;NS=2504;DP=20267;EAS_AF=0.2669;AMR_AF=0.2104;AFR_AF=0.1006;EUR_AF=0.1471;SAS_AF=0.181;AA=C|||;VT=SNP
8	61289742	rs7017939	A	G	100	PASS	AC=2888;AF=0.576677;AN=5008;NS=2504;DP=19172;EAS_AF=0.6607;AMR_AF=0.5677;AFR_AF=0.4054;EUR_AF=0.5895;SAS_AF=0.7147;AA=A|||;VT=SNP
8	61290421	rs7001436	T	C	100	PASS	AC=3324;AF=0.663738;AN=5008;NS=2504;DP=20613;EAS_AF=0.6776;AMR_AF=0.5836;AFR_AF=0.6967;EUR_AF=0.5954;SAS_AF=0.7321;AA=T|||;VT=SNP
8	61291806	rs16926104	T	C	100	PASS	AC=913;AF=0.182308;AN=5008;NS=2504;DP=16927;EAS_AF=0.2688;AMR_AF=0.2118;AFR_AF=0.1278;EUR_AF=0.1471;SAS_AF=0.182;AA=T|||;VT=SNP
8	61292205	rs140641934	G	A	100	PASS	AC=69;AF=0.013778;AN=5008;NS=2504;DP=19239;EAS_AF=0.0665;AMR_AF=0;AFR_AF=0;EUR_AF=0;SAS_AF=0.002;AA=G|||;VT=SNP
8	61292261	rs6991970	G	C	100	PASS	AC=814;AF=0.16254;AN=5008;NS=2504;DP=18882;EAS_AF=0.0188;AMR_AF=0.049;AFR_AF=0.5575;EUR_AF=0.006;SAS_AF=0.0184;AA=C|||;VT=SNP
8	61293449	rs11776538	T	A	100	PASS	AC=1823;AF=0.364018;AN=5008;NS=2504;DP=19890;EAS_AF=0.3899;AMR_AF=0.3343;AFR_AF=0.1778;EUR_AF=0.4433;SAS_AF=0.5286;AA=T|||;VT=SNP
8	61293772	rs6471873	T	C	100	PASS	AC=3550;AF=0.708866;AN=5008;NS=2504;DP=18726;EAS_AF=0.6776;AMR_AF=0.5951;AFR_AF=0.8616;EUR_AF=0.5954;SAS_AF=0.7321;AA=C|||;VT=SNP
8	61294126	rs11787444	C	T	100	PASS	AC=674;AF=0.134585;AN=5008;NS=2504;DP=19890;EAS_AF=0.1111;AMR_AF=0.134;AFR_AF=0.1316;EUR_AF=0.1441;SAS_AF=0.1534;AA=C|||;VT=SNP
8	61294592	rs79631533	G	A	100	PASS	AC=241;AF=0.048123;AN=5008;NS=2504;DP=21939;EAS_AF=0.0188;AMR_AF=0.0187;AFR_AF=0.1415;EUR_AF=0.004;SAS_AF=0.0184;AA=G|||;VT=SNP
8	61295891	rs118128323	C	T	100	PASS	AC=19;AF=0.00379393;AN=5008;NS=2504;DP=14462;EAS_AF=0.0169;AMR_AF=0;AFR_AF=0;EUR_AF=0;SAS_AF=0.002;AA=C|||;VT=SNP
8	61296289	rs112266509	C	T	100	PASS	AC=492;AF=0.0982428;AN=5008;NS=2504;DP=13634;EAS_AF=0.0188;AMR_AF=0.0231;AFR_AF=0.3313;EUR_AF=0.001;SAS_AF=0.0184;AA=C|||;VT=SNP
8	61296409	rs16926106	A	G	100	PASS	AC=527;AF=0.105232;AN=5008;NS=2504;DP=16084;EAS_AF=0.0188;AMR_AF=0.0231;AFR_AF=0.3578;EUR_AF=0.001;SAS_AF=0.0184;AA=A|||;VT=SNP
8	61296535	rs16926108	A	T	100	PASS	AC=810;AF=0.161741;AN=5008;NS=2504;DP=13971;EAS_AF=0.0188;AMR_AF=0.0461;AFR_AF=0.5582;EUR_AF=0.003;SAS_AF=0.0184;AA=T|||;VT=SNP
8	61297937	rs6995153	G	A	100	PASS	AC=837;AF=0.167133;AN=5008;NS=2504;DP=16988;EAS_AF=0.1121;AMR_AF=0.1542;AFR_AF=0.2224;EUR_AF=0.163;SAS_AF=0.1626;AA=G|||;VT=SNP
8	61298005	rs6995041	C	G	100	PASS	AC=2731;AF=0.545327;AN=5008;NS=2504;DP=18507;EAS_AF=0.5685;AMR_AF=0.438;AFR_AF=0.7428;EUR_AF=0.3847;SAS_AF=0.4959;AA=G|||;VT=SNP
8	61298301	rs6995397	A	G	100	PASS	AC=2204;AF=0.440096;AN=5008;NS=2504;DP=18540;EAS_AF=0.3006;AMR_AF=0.2738;AFR_AF=0.8843;EUR_AF=0.2376;SAS_AF=0.3098;AA=G|||;VT=SNP
8	61298857	rs1989748	G	A	100	PASS	AC=752;AF=0.15016;AN=5008;NS=2504;DP=13610;EAS_AF=0.2679;AMR_AF=0.1916;AFR_AF=0.0136;EUR_AF=0.1481;SAS_AF=0.1861;AA=G|||;VT=SNP
8	61298931	rs1989747	T	G	100	PASS	AC=774;AF=0.154553;AN=5008;NS=2504;DP=13884;EAS_AF=0.2688;AMR_AF=0.1916;AFR_AF=0.0295;EUR_AF=0.1481;SAS_AF=0.1861;AA=T|||;VT=SNP
8	61299297	rs6983084	T	C	100	PASS	AC=781;AF=0.15595;AN=5008;NS=2504;DP=16767;EAS_AF=0.2679;AMR_AF=0.1916;AFR_AF=0.0356;EUR_AF=0.1481;SAS_AF=0.1861;AA=T|||;VT=SNP
8	61299528	rs6471875	C	A	100	PASS	AC=2994;AF=0.597843;AN=5008;NS=2504;DP=19241;EAS_AF=0.5694;AMR_AF=0.464;AFR_AF=0.9274;EUR_AF=0.3857;SAS_AF=0.4949;AA=A|||;VT=SNP
8	61299880	rs7005668	C	T	100	PASS	AC=3705;AF=0.739816;AN=5008;NS=2504;DP=19711;EAS_AF=0.6786;AMR_AF=0.6196;AFR_AF=0.9539;EUR_AF=0.6024;SAS_AF=0.7403;AA=T|||;VT=SNP
8	61300307	rs73250102	A	T	100	PASS	AC=540;AF=0.107827;AN=5008;NS=2504;DP=20993;EAS_AF=0.0188;AMR_AF=0.0317;AFR_AF=0.3623;EUR_AF=0.002;SAS_AF=0.0184;AA=A|||;VT=SNP
8	61300389	rs73251503	C	T	100	PASS	AC=522;AF=0.104233;AN=5008;NS=2504;DP=19962;EAS_AF=0.0188;AMR_AF=0.0317;AFR_AF=0.3487;EUR_AF=0.002;SAS_AF=0.0184;AA=C|||;VT=SNP
8	61300510	rs10957133	T	C	100	PASS	AC=2995;AF=0.598043;AN=5008;NS=2504;DP=17974;EAS_AF=0.5694;AMR_AF=0.4654;AFR_AF=0.9266;EUR_AF=0.3857;SAS_AF=0.4959;AA=C|||;VT=SNP
8	61300734	rs16926111	T	C	100	PASS	AC=752;AF=0.15016;AN=5008;NS=2504;DP=16320;EAS_AF=0.2688;AMR_AF=0.1916;AFR_AF=0.0136;EUR_AF=0.1481;SAS_AF=0.1851;AA=-|||;VT=SNP
8	61301195	rs141690413	G	A	100	PASS	AC=9;AF=0.00179712;AN=5008;NS=2504;DP=20769;EAS_AF=0.0089;AMR_AF=0;AFR_AF=0;EUR_AF=0;SAS_AF=0;AA=G|||;VT=SNP
8	61301410	rs4145666	T	A	100	PASS	AC=437;AF=0.0872604;AN=5008;NS=2504;DP=19507;EAS_AF=0.1419;AMR_AF=0.0648;AFR_AF=0.0484;EUR_AF=0.0567;SAS_AF=0.1309;AA=T|||;VT=SNP
8	61302345	rs10957134	A	G	100	PASS	AC=63;AF=0.0125799;AN=5008;NS=2504;DP=17877;EAS_AF=0.0615;AMR_AF=0;AFR_AF=0;EUR_AF=0;SAS_AF=0.001;AA=A|||;VT=SNP
8	61302783	rs78350009	C	T	100	PASS	AC=195;AF=0.0389377;AN=5008;NS=2504;DP=19479;EAS_AF=0.0347;AMR_AF=0.0504;AFR_AF=0.0121;EUR_AF=0.0517;SAS_AF=0.0583;AA=C|||;VT=SNP
8	61302921	rs16926113	A	G	100	PASS	AC=160;AF=0.0319489;AN=5008;NS=2504;DP=18767;EAS_AF=0.0188;AMR_AF=0.0043;AFR_AF=0.087;EUR_AF=0;SAS_AF=0.0235;AA=A|||;VT=SNP
8	61303146	rs6984378	G	A	100	PASS	AC=2646;AF=0.528355;AN=5008;NS=2504;DP=21533;EAS_AF=0.5605;AMR_AF=0.4265;AFR_AF=0.6278;EUR_AF=0.3996;SAS_AF=0.5654;AA=A|||;VT=SNP
8	61303319	rs59359269	C	G	100	PASS	AC=407;AF=0.08127;AN=5008;NS=2504;DP=18877;EAS_AF=0.0536;AMR_AF=0.1124;AFR_AF=0.0212;EUR_AF=0.1521;SAS_AF=0.0961;AA=C|||;VT=SNP
8	61303622	rs17814894	A	G	100	PASS	AC=2458;AF=0.490815;AN=5008;NS=2504;DP=22008;EAS_AF=0.5417;AMR_AF=0.4222;AFR_AF=0.5197;EUR_AF=0.3996;SAS_AF=0.5419;AA=A|||;VT=SNP
8	61303682	rs7820186	G	A	100	PASS	AC=659;AF=0.131589;AN=5008;NS=2504;DP=21139;EAS_AF=0.0813;AMR_AF=0.1167;AFR_AF=0.1793;EUR_AF=0.1511;SAS_AF=0.1094;AA=G|||;VT=SNP
8	61303783	rs16918852	C	T	100	PASS	AC=757;AF=0.151158;AN=5008;NS=2504;DP=17934;EAS_AF=0.2708;AMR_AF=0.1888;AFR_AF=0.0219;EUR_AF=0.1461;SAS_AF=0.181;AA=C|||;VT=SNP
8	61303980	rs77894793	C	A	100	PASS	AC=753;AF=0.150359;AN=5008;NS=2504;DP=18900;EAS_AF=0.2708;AMR_AF=0.1888;AFR_AF=0.0197;EUR_AF=0.1461;SAS_AF=0.18;AA=C|||;VT=SNP
8	61304084	rs147065700	A	G	100	PASS	AC=24;AF=0.00479233;AN=5008;NS=2504;DP=15595;EAS_AF=0.0169;AMR_AF=0.0086;AFR_AF=0;EUR_AF=0.001;SAS_AF=0;AA=A|||;VT=SNP
8	61304221	rs6471876	G	T	100	PASS	AC=635;AF=0.126797;AN=5008;NS=2504;DP=18775;EAS_AF=0.0813;AMR_AF=0.1167;AFR_AF=0.1611;EUR_AF=0.1511;SAS_AF=0.1094;AA=G|||;VT=SNP
8	61304728	rs10107773	C	T	100	PASS	AC=710;AF=0.141773;AN=5008;NS=2504;DP=19713;EAS_AF=0.0813;AMR_AF=0.1268;AFR_AF=0.2126;EUR_AF=0.1511;SAS_AF=0.1094;AA=C|||;VT=SNP
8	61304790	rs16926114	C	G	100	PASS	AC=168;AF=0.0335463;AN=5008;NS=2504;DP=21153;EAS_AF=0.0188;AMR_AF=0.0043;AFR_AF=0.093;EUR_AF=0;SAS_AF=0.0235;AA=C|||;VT=SNP
8	61305825	rs28484871	C	A	100	PASS	AC=659;AF=0.131589;AN=5008;NS=2504;DP=21776;EAS_AF=0.0813;AMR_AF=0.1167;AFR_AF=0.1793;EUR_AF=0.1511;SAS_AF=0.1094;AA=C|||;VT=SNP
8	61305914	rs138029397	C	A	100	PASS	AC=16;AF=0.00319489;AN=5008;NS=2504;DP=21774;EAS_AF=0.0139;AMR_AF=0;AFR_AF=0;EUR_AF=0;SAS_AF=0.002;AA=C|||;VT=SNP
8	61306157	rs7830710	G	A	100	PASS	AC=2457;AF=0.490615;AN=5008;NS=2504;DP=20927;EAS_AF=0.5417;AMR_AF=0.4222;AFR_AF=0.5189;EUR_AF=0.3996;SAS_AF=0.5419;AA=A|||;VT=SNP
8	61306245	rs7814226	T	C	100	PASS	AC=3696;AF=0.738019;AN=5008;NS=2504;DP=20897;EAS_AF=0.6766;AMR_AF=0.6153;AFR_AF=0.9554;EUR_AF=0.6034;SAS_AF=0.7331;AA=C|||;VT=SNP
8	61306460	rs75058600	A	G	100	PASS	AC=77;AF=0.0153754;AN=5008;NS=2504;DP=20598;EAS_AF=0.0367;AMR_AF=0.0533;AFR_AF=0.0008;EUR_AF=0;SAS_AF=0.002;AA=A|||;VT=SNP
8	61306938	rs1552071	G	A	100	PASS	AC=2385;AF=0.476238;AN=5008;NS=2504;DP=20084;EAS_AF=0.5089;AMR_AF=0.4078;AFR_AF=0.5189;EUR_AF=0.3986;SAS_AF=0.5133;AA=G|||;VT=SNP
8	61307115	rs10102945	T	C	100	PASS	AC=3715;AF=0.741813;AN=5008;NS=2504;DP=19741;EAS_AF=0.6766;AMR_AF=0.6167;AFR_AF=0.9697;EUR_AF=0.6034;SAS_AF=0.7321;AA=C|||;VT=SNP
8	61307547	rs11776939	C	T	100	PASS	AC=2633;AF=0.525759;AN=5008;NS=2504;DP=18304;EAS_AF=0.5298;AMR_AF=0.4236;AFR_AF=0.6634;EUR_AF=0.3996;SAS_AF=0.5378;AA=T|||;VT=SNP
8	61307668	rs77335854	T	C	100	PASS	AC=23;AF=0.00459265;AN=5008;NS=2504;DP=18711;EAS_AF=0.0218;AMR_AF=0;AFR_AF=0;EUR_AF=0;SAS_AF=0.001;AA=T|||;VT=SNP
8	61307705	rs116379509	G	C	100	PASS	AC=157;AF=0.0313498;AN=5008;NS=2504;DP=20003;EAS_AF=0.0188;AMR_AF=0.0043;AFR_AF=0.0862;EUR_AF=0;SAS_AF=0.0215;AA=G|||;VT=SNP
8	61307849	rs75118856	A	C	100	PASS	AC=18;AF=0.00359425;AN=5008;NS=2504;DP=19285;EAS_AF=0.0169;AMR_AF=0;AFR_AF=0;EUR_AF=0;SAS_AF=0.001;AA=A|||;VT=SNP
8	61308204	rs1125374	T	A	100	PASS	AC=2240;AF=0.447284;AN=5008;NS=2504;DP=12437;EAS_AF=0.3849;AMR_AF=0.3617;AFR_AF=0.559;EUR_AF=0.4036;SAS_AF=0.4663;AA=T|||;VT=SNP
8	61308774	rs72648528	C	T	100	PASS	AC=855;AF=0.170727;AN=5008;NS=2504;DP=17731;EAS_AF=0.2708;AMR_AF=0.1945;AFR_AF=0.084;EUR_AF=0.1491;SAS_AF=0.1902;AA=C|||;VT=SNP
8	61308783	rs11988766	G	A	100	PASS	AC=3695;AF=0.737819;AN=5008;NS=2504;DP=17839;EAS_AF=0.6746;AMR_AF=0.6167;AFR_AF=0.9584;EUR_AF=0.6004;SAS_AF=0.7321;AA=A|||;VT=SNP
8	61309122	rs10504311	G	A	100	PASS	AC=1466;AF=0.292732;AN=5008;NS=2504;DP=19625;EAS_AF=0.3046;AMR_AF=0.2579;AFR_AF=0.2776;EUR_AF=0.2853;SAS_AF=0.3333;AA=G|||;VT=SNP
8	61309129	rs79948374	G	A	100	PASS	AC=157;AF=0.0313498;AN=5008;NS=2504;DP=19241;EAS_AF=0.0188;AMR_AF=0.0043;AFR_AF=0.0862;EUR_AF=0;SAS_AF=0.0215;AA=G|||;VT=SNP
8	61309151	rs62510178	T	C	100	PASS	AC=2129;AF=0.42512;AN=5008;NS=2504;DP=18835;EAS_AF=0.37;AMR_AF=0.3487;AFR_AF=0.6104;EUR_AF=0.3151;SAS_AF=0.3988;AA=C|||;VT=SNP
8	61309198	rs10504312	A	G	100	PASS	AC=3737;AF=0.746206;AN=5008;NS=2504;DP=17872;EAS_AF=0.6746;AMR_AF=0.6225;AFR_AF=0.9871;EUR_AF=0.6004;SAS_AF=0.7321;AA=G|||;VT=SNP
8	61309452	rs10957135	C	A	100	PASS	AC=1467;AF=0.292931;AN=5008;NS=2504;DP=18719;EAS_AF=0.3046;AMR_AF=0.2579;AFR_AF=0.2776;EUR_AF=0.2863;SAS_AF=0.3333;AA=C|||;VT=SNP
8	61310291	rs114491712	C	T	100	PASS	AC=156;AF=0.0311502;AN=5008;NS=2504;DP=16296;EAS_AF=0.0188;AMR_AF=0.0043;AFR_AF=0.0855;EUR_AF=0;SAS_AF=0.0215;AA=C|||;VT=SNP
8	61310715	rs74575403	A	T	100	PASS	AC=530;AF=0.105831;AN=5008;NS=2504;DP=17206;EAS_AF=0.0198;AMR_AF=0.0274;AFR_AF=0.2837;EUR_AF=0.0179;SAS_AF=0.1002;AA=T|||;VT=SNP
8	61311164	rs35907640	G	A	100	PASS	AC=591;AF=0.118011;AN=5008;NS=2504;DP=17131;EAS_AF=0.0794;AMR_AF=0.1153;AFR_AF=0.1346;EUR_AF=0.1471;SAS_AF=0.1074;AA=G|||;VT=SNP
8	61311510	rs2086393	T	C	100	PASS	AC=2129;AF=0.42512;AN=5008;NS=2504;DP=20470;EAS_AF=0.37;AMR_AF=0.3487;AFR_AF=0.6112;EUR_AF=0.3151;SAS_AF=0.3978;AA=C|||;VT=SNP
8	61311550	rs75109965	C	T	100	PASS	AC=165;AF=0.0329473;AN=5008;NS=2504;DP=21291;EAS_AF=0.0188;AMR_AF=0.0043;AFR_AF=0.0923;EUR_AF=0;SAS_AF=0.0215;AA=C|||;VT=SNP
8	61312205	rs57459725	C	G	100	PASS	AC=855;AF=0.170727;AN=5008;NS=2504;DP=18697;EAS_AF=0.2708;AMR_AF=0.1945;AFR_AF=0.084;EUR_AF=0.1491;SAS_AF=0.1902;AA=C|||;VT=SNP
8	61313704	rs16926128	G	A	100	PASS	AC=165;AF=0.0329473;AN=5008;NS=2504;DP=19329;EAS_AF=0.0188;AMR_AF=0.0043;AFR_AF=0.0923;EUR_AF=0;SAS_AF=0.0215;AA=G|||;VT=SNP
8	61314036	rs74701357	A	G	100	PASS	AC=55;AF=0.0109824;AN=5008;NS=2504;DP=17895;EAS_AF=0.0536;AMR_AF=0;AFR_AF=0;EUR_AF=0;SAS_AF=0.001;AA=A|||;VT=SNP
8	61314688	rs16926130	T	C	100	PASS	AC=165;AF=0.0329473;AN=5008;NS=2504;DP=18855;EAS_AF=0.0188;AMR_AF=0.0043;AFR_AF=0.0923;EUR_AF=0;SAS_AF=0.0215;AA=T|||;VT=SNP
8	61315691	rs1466471	A	G	100	PASS	AC=4813;AF=0.961062;AN=5008;NS=2504;DP=19146;EAS_AF=0.998;AMR_AF=0.938;AFR_AF=0.9939;EUR_AF=0.8708;SAS_AF=0.9877;AA=A|||;VT=SNP
8	61315720	rs1000500	G	A	100	PASS	AC=2009;AF=0.401158;AN=5008;NS=2504;DP=17687;EAS_AF=0.37;AMR_AF=0.3357;AFR_AF=0.528;EUR_AF=0.3141;SAS_AF=0.3978;AA=A|||;VT=SNP
8	61316002	rs79301557	G	C	100	PASS	AC=141;AF=0.028155;AN=5008;NS=2504;DP=20574;EAS_AF=0.0188;AMR_AF=0.0043;AFR_AF=0.0741;EUR_AF=0;SAS_AF=0.0215;AA=G|||;VT=SNP
8	61319094	rs16926133	G	A	100	PASS	AC=788;AF=0.157348;AN=5008;NS=2504;DP=18916;EAS_AF=0.2649;AMR_AF=0.1931;AFR_AF=0.0386;EUR_AF=0.1491;SAS_AF=0.1902;AA=G|||;VT=SNP
8	61319103	rs10108568	T	A	100	PASS	AC=1097;AF=0.21905;AN=5008;NS=2504;DP=18630;EAS_AF=0.0843;AMR_AF=0.1484;AFR_AF=0.4259;EUR_AF=0.165;SAS_AF=0.184;AA=T|||;VT=SNP
8	61319237	rs143050654	C	T	100	PASS	AC=78;AF=0.0155751;AN=5008;NS=2504;DP=18860;EAS_AF=0.0377;AMR_AF=0.0533;AFR_AF=0.0008;EUR_AF=0;SAS_AF=0.002;AA=C|||;VT=SNP
8	61319361	rs72648529	T	C	100	PASS	AC=844;AF=0.16853;AN=5008;NS=2504;DP=20524;EAS_AF=0.2649;AMR_AF=0.1931;AFR_AF=0.0809;EUR_AF=0.1491;SAS_AF=0.1902;AA=T|||;VT=SNP
8	61319467	rs7017556	C	T	100	PASS	AC=1490;AF=0.297524;AN=5008;NS=2504;DP=23034;EAS_AF=0.3075;AMR_AF=0.245;AFR_AF=0.3396;EUR_AF=0.2346;SAS_AF=0.3323;AA=C|||;VT=SNP
8	61320174	rs922611	T	C	100	PASS	AC=844;AF=0.16853;AN=5008;NS=2504;DP=20835;EAS_AF=0.2649;AMR_AF=0.1931;AFR_AF=0.0809;EUR_AF=0.1491;SAS_AF=0.1902;AA=T|||;VT=SNP
8	61320911	rs2012856	T	C	100	PASS	AC=3452;AF=0.689297;AN=5008;NS=2504;DP=17489;EAS_AF=0.6558;AMR_AF=0.5865;AFR_AF=0.8638;EUR_AF=0.5487;SAS_AF=0.7055;AA=C|||;VT=SNP
8	61321270	rs72648531	A	G	100	PASS	AC=844;AF=0.16853;AN=5008;NS=2504;DP=19400;EAS_AF=0.2649;AMR_AF=0.1931;AFR_AF=0.0809;EUR_AF=0.1491;SAS_AF=0.1902;AA=A|||;VT=SNP
8	61321427	rs142858298	C	T	100	PASS	AC=116;AF=0.0231629;AN=5008;NS=2504;DP=14209;EAS_AF=0.0188;AMR_AF=0.0043;AFR_AF=0.0552;EUR_AF=0;SAS_AF=0.0215;AA=C|||;VT=SNP
8	61321715	rs16926137	C	G	100	PASS	AC=844;AF=0.16853;AN=5008;NS=2504;DP=21126;EAS_AF=0.2649;AMR_AF=0.1931;AFR_AF=0.0809;EUR_AF=0.1491;SAS_AF=0.1902;AA=C|||;VT=SNP
8	61322563	rs7826226	A	C	100	PASS	AC=1381;AF=0.275759;AN=5008;NS=2504;DP=18859;EAS_AF=0.3075;AMR_AF=0.2334;AFR_AF=0.2632;EUR_AF=0.2346;SAS_AF=0.3323;AA=A|||;VT=SNP
8	61322988	rs13271668	C	G	100	PASS	AC=1095;AF=0.21865;AN=5008;NS=2504;DP=18106;EAS_AF=0.0833;AMR_AF=0.1484;AFR_AF=0.4251;EUR_AF=0.166;SAS_AF=0.183;AA=C|||;VT=SNP
8	61323459	rs56073139	T	G	100	PASS	AC=1095;AF=0.21865;AN=5008;NS=2504;DP=18866;EAS_AF=0.0833;AMR_AF=0.1484;AFR_AF=0.4259;EUR_AF=0.165;SAS_AF=0.183;AA=t|||;VT=SNP
8	61324092	rs7002036	A	G	100	PASS	AC=1096;AF=0.21885;AN=5008;NS=2504;DP=20943;EAS_AF=0.0833;AMR_AF=0.1484;AFR_AF=0.4259;EUR_AF=0.165;SAS_AF=0.184;AA=A|||;VT=SNP
8	61324842	rs62510180	G	A	100	PASS	AC=1098;AF=0.219249;AN=5008;NS=2504;DP=15649;EAS_AF=0.0833;AMR_AF=0.1484;AFR_AF=0.4274;EUR_AF=0.165;SAS_AF=0.184;AA=G|||;VT=SNP
8	61325326	rs116949147	C	T	100	PASS	AC=19;AF=0.00379393;AN=5008;NS=2504;DP=3900;EAS_AF=0.0179;AMR_AF=0;AFR_AF=0;EUR_AF=0;SAS_AF=0.001;AA=C|||;VT=SNP
8	61325642	rs28405386	C	T	100	PASS	AC=1481;AF=0.295727;AN=5008;NS=2504;DP=16753;EAS_AF=0.3065;AMR_AF=0.2435;AFR_AF=0.3343;EUR_AF=0.2346;SAS_AF=0.3323;AA=C|||;VT=SNP
8	61325684	rs6994192	T	C	100	PASS	AC=3450;AF=0.688898;AN=5008;NS=2504;DP=17474;EAS_AF=0.6558;AMR_AF=0.5865;AFR_AF=0.8578;EUR_AF=0.5487;SAS_AF=0.7117;AA=C|||;VT=SNP
8	61326183	rs7841648	A	G	100	PASS	AC=3617;AF=0.722244;AN=5008;NS=2504;DP=19062;EAS_AF=0.6746;AMR_AF=0.5908;AFR_AF=0.9516;EUR_AF=0.5487;SAS_AF=0.7331;AA=G|||;VT=SNP
8	61326751	rs28576477	C	T	100	PASS	AC=1096;AF=0.21885;AN=5008;NS=2504;DP=20125;EAS_AF=0.0833;AMR_AF=0.1484;AFR_AF=0.4266;EUR_AF=0.165;SAS_AF=0.183;AA=C|||;VT=SNP
8	61327808	rs6994818	G	A	100	PASS	AC=613;AF=0.122404;AN=5008;NS=2504;DP=15954;EAS_AF=0.0823;AMR_AF=0.1153;AFR_AF=0.1528;EUR_AF=0.1461;SAS_AF=0.1033;AA=G|||;VT=SNP
8	61327862	rs6471877	A	G	100	PASS	AC=3459;AF=0.690695;AN=5008;NS=2504;DP=19742;EAS_AF=0.6558;AMR_AF=0.5865;AFR_AF=0.8646;EUR_AF=0.5487;SAS_AF=0.7117;AA=G|||;VT=SNP
8	61328242	rs59623050	C	A	100	PASS	AC=64;AF=0.0127796;AN=5008;NS=2504;DP=19801;EAS_AF=0.0625;AMR_AF=0;AFR_AF=0;EUR_AF=0;SAS_AF=0.001;AA=C|||;VT=SNP
8	61328508	rs1318227	A	C	100	PASS	AC=3617;AF=0.722244;AN=5008;NS=2504;DP=17330;EAS_AF=0.6746;AMR_AF=0.5908;AFR_AF=0.9516;EUR_AF=0.5487;SAS_AF=0.7331;AA=C|||;VT=SNP
8	61328821	rs13278073	C	T	100	PASS	AC=1094;AF=0.21845;AN=5008;NS=2504;DP=22353;EAS_AF=0.0833;AMR_AF=0.1484;AFR_AF=0.4251;EUR_AF=0.165;SAS_AF=0.183;AA=c|||;VT=SNP
8	61329671	rs77846632	G	A	100	PASS	AC=158;AF=0.0315495;AN=5008;NS=2504;DP=18223;EAS_AF=0.0188;AMR_AF=0.0043;AFR_AF=0.087;EUR_AF=0;SAS_AF=0.0215;AA=G|||;VT=SNP
8	61329769	rs10087760	A	G	100	PASS	AC=3460;AF=0.690895;AN=5008;NS=2504;DP=21406;EAS_AF=0.6558;AMR_AF=0.5865;AFR_AF=0.8646;EUR_AF=0.5487;SAS_AF=0.7127;AA=G|||;VT=SNP
8	61329912	rs2068589	G	A	100	PASS	AC=1096;AF=0.21885;AN=5008;NS=2504;DP=21826;EAS_AF=0.0833;AMR_AF=0.1484;AFR_AF=0.4266;EUR_AF=0.165;SAS_AF=0.183;AA=C|||;VT=SNP
8	61329961	rs2068587	A	C	100	PASS	AC=3451;AF=0.689097;AN=5008;NS=2504;DP=21225;EAS_AF=0.6558;AMR_AF=0.5865;AFR_AF=0.8578;EUR_AF=0.5487;SAS_AF=0.7127;AA=C|||;VT=SNP
8	61330014	rs11988798	T	A	100	PASS	AC=3619;AF=0.722644;AN=5008;NS=2504;DP=20743;EAS_AF=0.6746;AMR_AF=0.5922;AFR_AF=0.9516;EUR_AF=0.5487;SAS_AF=0.7342;AA=A|||;VT=SNP
8	61330269	rs13438846	G	A	100	PASS	AC=623;AF=0.124401;AN=5008;NS=2504;DP=19261;EAS_AF=0.0823;AMR_AF=0.1153;AFR_AF=0.1604;EUR_AF=0.1461;SAS_AF=0.1033;AA=G|||;VT=SNP
8	61330816	rs16926155	T	C	100	PASS	AC=851;AF=0.169928;AN=5008;NS=2504;DP=19478;EAS_AF=0.2649;AMR_AF=0.1945;AFR_AF=0.0802;EUR_AF=0.1491;SAS_AF=0.1973;AA=T|||;VT=SNP
8	61330886	rs9785091	G	A	100	PASS	AC=3451;AF=0.689097;AN=5008;NS=2504;DP=20199;EAS_AF=0.6558;AMR_AF=0.5865;AFR_AF=0.8578;EUR_AF=0.5487;SAS_AF=0.7127;AA=A|||;VT=SNP
8	61331055	rs11775407	C	T	100	PASS	AC=1444;AF=0.288339;AN=5008;NS=2504;DP=17148;EAS_AF=0.3075;AMR_AF=0.2334;AFR_AF=0.3109;EUR_AF=0.2346;SAS_AF=0.3323;AA=C|||;VT=SNP
8	61331387	rs10092773	G	A	100	PASS	AC=3451;AF=0.689097;AN=5008;NS=2504;DP=11807;EAS_AF=0.6558;AMR_AF=0.5865;AFR_AF=0.8578;EUR_AF=0.5487;SAS_AF=0.7127;AA=A|||;VT=SNP
8	61331882	rs9785108	C	A	100	PASS	AC=1096;AF=0.21885;AN=5008;NS=2504;DP=13013;EAS_AF=0.0833;AMR_AF=0.1484;AFR_AF=0.4266;EUR_AF=0.165;SAS_AF=0.183;AA=C|||;VT=SNP
8	61332311	rs57163592	C	T	100	PASS	AC=768;AF=0.153355;AN=5008;NS=2504;DP=17174;EAS_AF=0.2649;AMR_AF=0.1902;AFR_AF=0.0197;EUR_AF=0.1491;SAS_AF=0.1973;AA=C|||;VT=SNP
8	61332698	rs147417212	G	A	100	PASS	AC=45;AF=0.00898562;AN=5008;NS=2504;DP=19221;EAS_AF=0.0446;AMR_AF=0;AFR_AF=0;EUR_AF=0;SAS_AF=0;AA=G|||;VT=SNP
8	61333533	rs58620608	C	T	100	PASS	AC=851;AF=0.169928;AN=5008;NS=2504;DP=18622;EAS_AF=0.2649;AMR_AF=0.1945;AFR_AF=0.0809;EUR_AF=0.1491;SAS_AF=0.1963;AA=C|||;VT=SNP
8	61334137	rs13258421	C	T	100	PASS	AC=623;AF=0.124401;AN=5008;NS=2504;DP=21334;EAS_AF=0.0823;AMR_AF=0.1153;AFR_AF=0.1604;EUR_AF=0.1461;SAS_AF=0.1033;AA=C|||;VT=SNP
8	61334191	rs28819229	C	G	100	PASS	AC=3451;AF=0.689097;AN=5008;NS=2504;DP=19769;EAS_AF=0.6558;AMR_AF=0.5865;AFR_AF=0.8578;EUR_AF=0.5487;SAS_AF=0.7127;AA=G|||;VT=SNP
8	61334730	rs7824671	C	T	100	PASS	AC=3617;AF=0.722244;AN=5008;NS=2504;DP=19200;EAS_AF=0.6746;AMR_AF=0.5908;AFR_AF=0.9508;EUR_AF=0.5487;SAS_AF=0.7342;AA=T|||;VT=SNP
8	61334880	rs11535369	G	A	100	PASS	AC=54;AF=0.0107827;AN=5008;NS=2504;DP=19887;EAS_AF=0.0526;AMR_AF=0;AFR_AF=0;EUR_AF=0;SAS_AF=0.001;AA=G|||;VT=SNP
8	61335402	rs7825612	A	C	100	PASS	AC=2355;AF=0.470248;AN=5008;NS=2504;DP=21626;EAS_AF=0.5724;AMR_AF=0.438;AFR_AF=0.4312;EUR_AF=0.3837;SAS_AF=0.5297;AA=A|||;VT=SNP
8	61335494	rs2326556	C	T	100	PASS	AC=1488;AF=0.297125;AN=5008;NS=2504;DP=21137;EAS_AF=0.3075;AMR_AF=0.2435;AFR_AF=0.3389;EUR_AF=0.2346;SAS_AF=0.3323;AA=C|||;VT=SNP
8	61335780	rs150730300	T	G	100	PASS	AC=158;AF=0.0315495;AN=5008;NS=2504;DP=22541;EAS_AF=0.0188;AMR_AF=0.0043;AFR_AF=0.087;EUR_AF=0;SAS_AF=0.0215;AA=T|||;VT=SNP
8	61336037	rs6999822	A	G	100	PASS	AC=3450;AF=0.688898;AN=5008;NS=2504;DP=17959;EAS_AF=0.6558;AMR_AF=0.5865;AFR_AF=0.8578;EUR_AF=0.5477;SAS_AF=0.7127;AA=G|||;VT=SNP
8	61336100	rs10111967	C	G	100	PASS	AC=1096;AF=0.21885;AN=5008;NS=2504;DP=17972;EAS_AF=0.0833;AMR_AF=0.1484;AFR_AF=0.4266;EUR_AF=0.165;SAS_AF=0.183;AA=C|||;VT=SNP
8	61336917	rs1842388	G	A	100	PASS	AC=3617;AF=0.722244;AN=5008;NS=2504;DP=17672;EAS_AF=0.6736;AMR_AF=0.5908;AFR_AF=0.9516;EUR_AF=0.5487;SAS_AF=0.7342;AA=A|||;VT=SNP
8	61337279	rs1842389	C	A	100	PASS	AC=2356;AF=0.470447;AN=5008;NS=2504;DP=18208;EAS_AF=0.5724;AMR_AF=0.438;AFR_AF=0.4304;EUR_AF=0.3857;SAS_AF=0.5297;AA=C|||;VT=SNP
8	61337304	rs2326557	A	C	100	PASS	AC=1445;AF=0.288538;AN=5008;NS=2504;DP=18590;EAS_AF=0.3075;AMR_AF=0.2334;AFR_AF=0.3101;EUR_AF=0.2366;SAS_AF=0.3323;AA=A|||;VT=SNP
8	61337453	rs6981694	G	A	100	PASS	AC=851;AF=0.169928;AN=5008;NS=2504;DP=18482;EAS_AF=0.2649;AMR_AF=0.1945;AFR_AF=0.0809;EUR_AF=0.1491;SAS_AF=0.1963;AA=G|||;VT=SNP
8	61337674	rs6982032	G	C	100	PASS	AC=3452;AF=0.689297;AN=5008;NS=2504;DP=19332;EAS_AF=0.6567;AMR_AF=0.5865;AFR_AF=0.8578;EUR_AF=0.5487;SAS_AF=0.7127;AA=C|||;VT=SNP
8	61337678	rs145808833	A	G	100	PASS	AC=51;AF=0.0101837;AN=5008;NS=2504;DP=19424;EAS_AF=0.0357;AMR_AF=0;AFR_AF=0;EUR_AF=0.0149;SAS_AF=0;AA=A|||;VT=SNP
8	61338184	rs6982404	A	G	100	PASS	AC=3460;AF=0.690895;AN=5008;NS=2504;DP=19920;EAS_AF=0.6558;AMR_AF=0.5865;AFR_AF=0.8646;EUR_AF=0.5487;SAS_AF=0.7127;AA=A|||;VT=SNP
8	61338777	rs948420	C	G	100	PASS	AC=1496;AF=0.298722;AN=5008;NS=2504;DP=15338;EAS_AF=0.3065;AMR_AF=0.2435;AFR_AF=0.3457;EUR_AF=0.2346;SAS_AF=0.3323;AA=C|||;VT=SNP
8	61340105	rs7823786	C	G	100	PASS	AC=1057;AF=0.211062;AN=5008;NS=2504;DP=18054;EAS_AF=0.0833;AMR_AF=0.1427;AFR_AF=0.4002;EUR_AF=0.164;SAS_AF=0.184;AA=G|||;VT=SNP
8	61340669	rs9298037	G	A	100	PASS	AC=614;AF=0.122604;AN=5008;NS=2504;DP=16285;EAS_AF=0.0823;AMR_AF=0.1167;AFR_AF=0.152;EUR_AF=0.1461;SAS_AF=0.1043;AA=G|||;VT=SNP
8	61340676	rs2170167	G	A	100	PASS	AC=2317;AF=0.46266;AN=5008;NS=2504;DP=16041;EAS_AF=0.5714;AMR_AF=0.3746;AFR_AF=0.4402;EUR_AF=0.3807;SAS_AF=0.5276;AA=G|||;VT=SNP
8	61340828	rs12547923	T	C	100	PASS	AC=2316;AF=0.46246;AN=5008;NS=2504;DP=16002;EAS_AF=0.5714;AMR_AF=0.3746;AFR_AF=0.4402;EUR_AF=0.3797;SAS_AF=0.5276;AA=T|||;VT=SNP
8	61341711	rs4354350	A	G	100	PASS	AC=2317;AF=0.46266;AN=5008;NS=2504;DP=4128;EAS_AF=0.5714;AMR_AF=0.3746;AFR_AF=0.4418;EUR_AF=0.3787;SAS_AF=0.5276;AA=A|||;VT=SNP
8	61343016	rs7009310	G	C	100	PASS	AC=3373;AF=0.673522;AN=5008;NS=2504;DP=16680;EAS_AF=0.6548;AMR_AF=0.5173;AFR_AF=0.8404;EUR_AF=0.5437;SAS_AF=0.7117;AA=C|||;VT=SNP
8	61343077	rs34851488	C	T	100	PASS	AC=614;AF=0.122604;AN=5008;NS=2504;DP=15322;EAS_AF=0.0823;AMR_AF=0.1167;AFR_AF=0.152;EUR_AF=0.1461;SAS_AF=0.1043;AA=C|||;VT=SNP
8	61343319	rs150344838	C	T	100	PASS	AC=52;AF=0.0103834;AN=5008;NS=2504;DP=12744;EAS_AF=0.0506;AMR_AF=0;AFR_AF=0;EUR_AF=0;SAS_AF=0.001;AA=-|||;VT=SNP
8	61343331	rs62510198	G	A	100	PASS	AC=1077;AF=0.215056;AN=5008;NS=2504;DP=12415;EAS_AF=0.1002;AMR_AF=0.1427;AFR_AF=0.4002;EUR_AF=0.166;SAS_AF=0.1851;AA=-|||;VT=SNP
8	61344276	rs79428508	T	C	100	PASS	AC=797;AF=0.159145;AN=5008;NS=2504;DP=15772;EAS_AF=0.2659;AMR_AF=0.1282;AFR_AF=0.0772;EUR_AF=0.1451;SAS_AF=0.1963;AA=T|||;VT=SNP
8	61344532	rs10808708	T	C	100	PASS	AC=3373;AF=0.673522;AN=5008;NS=2504;DP=16173;EAS_AF=0.6548;AMR_AF=0.5173;AFR_AF=0.8404;EUR_AF=0.5437;SAS_AF=0.7117;AA=C|||;VT=SNP
8	61344608	rs11787314	T	C	100	PASS	AC=3373;AF=0.673522;AN=5008;NS=2504;DP=14936;EAS_AF=0.6548;AMR_AF=0.5173;AFR_AF=0.8404;EUR_AF=0.5437;SAS_AF=0.7117;AA=C|||;VT=SNP
8	61344778	rs28699676	T	A	100	PASS	AC=2316;AF=0.46246;AN=5008;NS=2504;DP=13860;EAS_AF=0.5714;AMR_AF=0.3746;AFR_AF=0.4402;EUR_AF=0.3797;SAS_AF=0.5276;AA=T|||;VT=SNP
8	61345760	rs7818403	G	C	100	PASS	AC=3382;AF=0.675319;AN=5008;NS=2504;DP=20935;EAS_AF=0.6548;AMR_AF=0.5173;AFR_AF=0.8472;EUR_AF=0.5437;SAS_AF=0.7117;AA=C|||;VT=SNP
8	61346197	rs9650199	C	T	100	PASS	AC=1057;AF=0.211062;AN=5008;NS=2504;DP=17892;EAS_AF=0.0833;AMR_AF=0.1427;AFR_AF=0.4002;EUR_AF=0.164;SAS_AF=0.184;AA=c|||;VT=SNP
8	61346561	rs76878786	C	G	100	PASS	AC=706;AF=0.140974;AN=5008;NS=2504;DP=17061;EAS_AF=0.2659;AMR_AF=0.1254;AFR_AF=0.0098;EUR_AF=0.1451;SAS_AF=0.1963;AA=C|||;VT=SNP
8	61347172	rs10107019	G	A	100	PASS	AC=2316;AF=0.46246;AN=5008;NS=2504;DP=19223;EAS_AF=0.5714;AMR_AF=0.3746;AFR_AF=0.4402;EUR_AF=0.3797;SAS_AF=0.5276;AA=G|||;VT=SNP
8	61347916	rs7007407	C	T	100	PASS	AC=613;AF=0.122404;AN=5008;NS=2504;DP=18660;EAS_AF=0.0823;AMR_AF=0.1167;AFR_AF=0.1513;EUR_AF=0.1461;SAS_AF=0.1043;AA=C|||;VT=SNP
8	61347974	rs13256564	A	G	100	PASS	AC=1367;AF=0.272963;AN=5008;NS=2504;DP=17219;EAS_AF=0.3056;AMR_AF=0.2277;AFR_AF=0.2587;EUR_AF=0.2336;SAS_AF=0.3313;AA=A|||;VT=SNP
8	61348144	rs7007737	C	T	100	PASS	AC=1057;AF=0.211062;AN=5008;NS=2504;DP=16109;EAS_AF=0.0833;AMR_AF=0.1427;AFR_AF=0.4002;EUR_AF=0.164;SAS_AF=0.184;AA=C|||;VT=SNP
8	61348783	rs6994606	T	G	100	PASS	AC=3373;AF=0.673522;AN=5008;NS=2504;DP=19579;EAS_AF=0.6548;AMR_AF=0.5173;AFR_AF=0.8404;EUR_AF=0.5437;SAS_AF=0.7117;AA=G|||;VT=SNP
8	61349350	rs10108692	T	C	100	PASS	AC=2388;AF=0.476837;AN=5008;NS=2504;DP=18551;EAS_AF=0.5714;AMR_AF=0.379;AFR_AF=0.4924;EUR_AF=0.3797;SAS_AF=0.5276;AA=T|||;VT=SNP
8	61351822	rs7839822	T	G	100	PASS	AC=1510;AF=0.301518;AN=5008;NS=2504;DP=21601;EAS_AF=0.2966;AMR_AF=0.2464;AFR_AF=0.3631;EUR_AF=0.2346;SAS_AF=0.3313;AA=T|||;VT=SNP
8	61352024	rs77005946	G	A	100	PASS	AC=1359;AF=0.271366;AN=5008;NS=2504;DP=21280;EAS_AF=0.2976;AMR_AF=0.2277;AFR_AF=0.2587;EUR_AF=0.2336;SAS_AF=0.3313;AA=G|||;VT=SNP
8	61352261	rs148580937	C	T	100	PASS	AC=409;AF=0.0816693;AN=5008;NS=2504;DP=20638;EAS_AF=0.0546;AMR_AF=0.1124;AFR_AF=0.0197;EUR_AF=0.1511;SAS_AF=0.1002;AA=C|||;VT=SNP
8	61352464	rs190288155	T	C	100	PASS	AC=37;AF=0.00738818;AN=5008;NS=2504;DP=18673;EAS_AF=0.0367;AMR_AF=0;AFR_AF=0;EUR_AF=0;SAS_AF=0;AA=T|||;VT=SNP
8	61352469	rs6471879	A	G	100	PASS	AC=3382;AF=0.675319;AN=5008;NS=2504;DP=18529;EAS_AF=0.6548;AMR_AF=0.5173;AFR_AF=0.8472;EUR_AF=0.5437;SAS_AF=0.7117;AA=G|||;VT=SNP
8	61352942	rs6996165	C	T	100	PASS	AC=3373;AF=0.673522;AN=5008;NS=2504;DP=20822;EAS_AF=0.6548;AMR_AF=0.5173;AFR_AF=0.8404;EUR_AF=0.5437;SAS_AF=0.7117;AA=T|||;VT=SNP
8	61353362	rs7017113	T	G	100	PASS	AC=2316;AF=0.46246;AN=5008;NS=2504;DP=21095;EAS_AF=0.5714;AMR_AF=0.3746;AFR_AF=0.4402;EUR_AF=0.3797;SAS_AF=0.5276;AA=T|||;VT=SNP
8	61353688	rs7001588	G	A	100	PASS	AC=797;AF=0.159145;AN=5008;NS=2504;DP=20468;EAS_AF=0.2659;AMR_AF=0.1282;AFR_AF=0.0772;EUR_AF=0.1451;SAS_AF=0.1963;AA=G|||;VT=SNP
8	61353708	rs7001220	A	G	100	PASS	AC=1428;AF=0.285144;AN=5008;NS=2504;DP=20106;EAS_AF=0.3056;AMR_AF=0.2291;AFR_AF=0.3041;EUR_AF=0.2336;SAS_AF=0.3313;AA=A|||;VT=SNP
8	61354748	rs36056092	C	T	100	PASS	AC=613;AF=0.122404;AN=5008;NS=2504;DP=15905;EAS_AF=0.0823;AMR_AF=0.1167;AFR_AF=0.1513;EUR_AF=0.1461;SAS_AF=0.1043;AA=C|||;VT=SNP
8	61355026	rs6989196	T	G	100	PASS	AC=3373;AF=0.673522;AN=5008;NS=2504;DP=20647;EAS_AF=0.6548;AMR_AF=0.5173;AFR_AF=0.8404;EUR_AF=0.5437;SAS_AF=0.7117;AA=G|||;VT=SNP
8	61355412	rs7007812	C	T	100	PASS	AC=1059;AF=0.211462;AN=5008;NS=2504;DP=21785;EAS_AF=0.0843;AMR_AF=0.1427;AFR_AF=0.4009;EUR_AF=0.164;SAS_AF=0.184;AA=C|||;VT=SNP
8	61355885	rs192007658	G	A	100	PASS	AC=23;AF=0.00459265;AN=5008;NS=2504;DP=18110;EAS_AF=0.0159;AMR_AF=0.0086;AFR_AF=0;EUR_AF=0.001;SAS_AF=0;AA=G|||;VT=SNP
8	61356283	rs149639896	C	T	100	PASS	AC=243;AF=0.0485224;AN=5008;NS=2504;DP=21113;EAS_AF=0.0655;AMR_AF=0.0519;AFR_AF=0.003;EUR_AF=0.0656;SAS_AF=0.0726;AA=C|||;VT=SNP
8	61357328	rs57297574	C	T	100	PASS	AC=797;AF=0.159145;AN=5008;NS=2504;DP=18956;EAS_AF=0.2659;AMR_AF=0.1282;AFR_AF=0.0772;EUR_AF=0.1451;SAS_AF=0.1963;AA=C|||;VT=SNP
8	61357628	rs62510203	G	A	100	PASS	AC=166;AF=0.033147;AN=5008;NS=2504;DP=11211;EAS_AF=0.0149;AMR_AF=0.0461;AFR_AF=0.0068;EUR_AF=0.0795;SAS_AF=0.0307;AA=G|||;VT=SNP
8	61358544	rs7839853	C	T	100	PASS	AC=799;AF=0.159545;AN=5008;NS=2504;DP=14039;EAS_AF=0.2659;AMR_AF=0.1282;AFR_AF=0.0787;EUR_AF=0.1451;SAS_AF=0.1963;AA=C|||;VT=SNP
8	61359223	rs58818800	G	A	100	PASS	AC=2316;AF=0.46246;AN=5008;NS=2504;DP=18996;EAS_AF=0.5714;AMR_AF=0.3746;AFR_AF=0.4402;EUR_AF=0.3797;SAS_AF=0.5276;AA=G|||;VT=SNP
8	61359741	rs56091731	C	A	100	PASS	AC=797;AF=0.159145;AN=5008;NS=2504;DP=22102;EAS_AF=0.2659;AMR_AF=0.1282;AFR_AF=0.0772;EUR_AF=0.1451;SAS_AF=0.1963;AA=C|||;VT=SNP
8	61359807	rs28738712	C	G	100	PASS	AC=1057;AF=0.211062;AN=5008;NS=2504;DP=21515;EAS_AF=0.0833;AMR_AF=0.1427;AFR_AF=0.4002;EUR_AF=0.164;SAS_AF=0.184;AA=C|||;VT=SNP
8	61360266	rs11776511	A	G	100	PASS	AC=409;AF=0.0816693;AN=5008;NS=2504;DP=21672;EAS_AF=0.0536;AMR_AF=0.1124;AFR_AF=0.0204;EUR_AF=0.1511;SAS_AF=0.1002;AA=a|||;VT=SNP
8	61361044	rs181402369	G	A	100	PASS	AC=17;AF=0.00339457;AN=5008;NS=2504;DP=18951;EAS_AF=0.0159;AMR_AF=0;AFR_AF=0;EUR_AF=0;SAS_AF=0.001;AA=g|||;VT=SNP
8	61361493	rs7819947	A	G	100	PASS	AC=3372;AF=0.673323;AN=5008;NS=2504;DP=20201;EAS_AF=0.6538;AMR_AF=0.5173;AFR_AF=0.8404;EUR_AF=0.5437;SAS_AF=0.7117;AA=G|||;VT=SNP
8	61361768	rs28897378	G	A	100	PASS	AC=588;AF=0.117412;AN=5008;NS=2504;DP=20991;EAS_AF=0.0823;AMR_AF=0.1153;AFR_AF=0.1331;EUR_AF=0.1461;SAS_AF=0.1043;AA=G|||;VT=SNP
8	61362032	rs10104705	G	A	100	PASS	AC=615;AF=0.122804;AN=5008;NS=2504;DP=20854;EAS_AF=0.0823;AMR_AF=0.1167;AFR_AF=0.1528;EUR_AF=0.1461;SAS_AF=0.1043;AA=G|||;VT=SNP
8	61362369	rs2186985	G	A	100	PASS	AC=797;AF=0.159145;AN=5008;NS=2504;DP=19324;EAS_AF=0.2659;AMR_AF=0.1282;AFR_AF=0.0772;EUR_AF=0.1451;SAS_AF=0.1963;AA=G|||;VT=SNP
8	61364209	rs7831106	G	A	100	PASS	AC=3385;AF=0.675919;AN=5008;NS=2504;DP=17540;EAS_AF=0.6548;AMR_AF=0.5173;AFR_AF=0.8487;EUR_AF=0.5447;SAS_AF=0.7117;AA=A|||;VT=SNP
8	61365862	rs74756518	A	G	100	PASS	AC=1057;AF=0.211062;AN=5008;NS=2504;DP=20468;EAS_AF=0.0833;AMR_AF=0.1427;AFR_AF=0.4002;EUR_AF=0.164;SAS_AF=0.184;AA=A|||;VT=SNP
8	61366312	rs7824474	T	C	100	PASS	AC=3381;AF=0.67512;AN=5008;NS=2504;DP=16493;EAS_AF=0.6548;AMR_AF=0.5173;AFR_AF=0.8472;EUR_AF=0.5437;SAS_AF=0.7106;AA=C|||;VT=SNP
8	61366588	rs7828383	T	A	100	PASS	AC=3579;AF=0.714657;AN=5008;NS=2504;DP=18725;EAS_AF=0.6746;AMR_AF=0.5259;AFR_AF=0.9599;EUR_AF=0.5447;SAS_AF=0.7331;AA=A|||;VT=SNP
8	61366641	rs1480342	A	G	100	PASS	AC=1367;AF=0.272963;AN=5008;NS=2504;DP=18819;EAS_AF=0.3056;AMR_AF=0.2277;AFR_AF=0.2587;EUR_AF=0.2336;SAS_AF=0.3313;AA=G|||;VT=SNP
8	61366667	rs13272533	A	G	100	PASS	AC=588;AF=0.117412;AN=5008;NS=2504;DP=19344;EAS_AF=0.0823;AMR_AF=0.1153;AFR_AF=0.1331;EUR_AF=0.1461;SAS_AF=0.1043;AA=A|||;VT=SNP
8	61367094	rs1552070	C	G	100	PASS	AC=3374;AF=0.673722;AN=5008;NS=2504;DP=18458;EAS_AF=0.6548;AMR_AF=0.5173;AFR_AF=0.8404;EUR_AF=0.5437;SAS_AF=0.7127;AA=G|||;VT=SNP
8	61367645	rs16926208	C	A	100	PASS	AC=797;AF=0.159145;AN=5008;NS=2504;DP=21396;EAS_AF=0.2659;AMR_AF=0.1282;AFR_AF=0.0772;EUR_AF=0.1451;SAS_AF=0.1963;AA=C|||;VT=SNP
8	61367898	rs117458271	A	T	100	PASS	AC=116;AF=0.0231629;AN=5008;NS=2504;DP=18011;EAS_AF=0.0337;AMR_AF=0.0245;AFR_AF=0.0015;EUR_AF=0;SAS_AF=0.0644;AA=A|||;VT=SNP
8	61367970	rs116949846	G	A	100	PASS	AC=116;AF=0.0231629;AN=5008;NS=2504;DP=17593;EAS_AF=0.0337;AMR_AF=0.0245;AFR_AF=0.0015;EUR_AF=0;SAS_AF=0.0644;AA=G|||;VT=SNP
8	61368722	rs6998307	A	G	100	PASS	AC=3373;AF=0.673522;AN=5008;NS=2504;DP=19888;EAS_AF=0.6548;AMR_AF=0.5173;AFR_AF=0.8404;EUR_AF=0.5437;SAS_AF=0.7117;AA=G|||;VT=SNP
8	61369006	rs7829407	G	A	100	PASS	AC=797;AF=0.159145;AN=5008;NS=2504;DP=19632;EAS_AF=0.2659;AMR_AF=0.1282;AFR_AF=0.0772;EUR_AF=0.1451;SAS_AF=0.1963;AA=G|||;VT=SNP
8	61369123	rs10957136	A	G	100	PASS	AC=1498;AF=0.299121;AN=5008;NS=2504;DP=21593;EAS_AF=0.3056;AMR_AF=0.245;AFR_AF=0.348;EUR_AF=0.2346;SAS_AF=0.3313;AA=A|||;VT=SNP
8	61369757	rs10101758	T	C	100	PASS	AC=613;AF=0.122404;AN=5008;NS=2504;DP=15733;EAS_AF=0.0823;AMR_AF=0.1167;AFR_AF=0.1513;EUR_AF=0.1461;SAS_AF=0.1043;AA=T|||;VT=SNP
8	61369808	rs948422	G	C	100	PASS	AC=2295;AF=0.458267;AN=5008;NS=2504;DP=14298;EAS_AF=0.5714;AMR_AF=0.3732;AFR_AF=0.4251;EUR_AF=0.3797;SAS_AF=0.5276;AA=G|||;VT=SNP
8	61370278	rs72648552	G	A	100	PASS	AC=797;AF=0.159145;AN=5008;NS=2504;DP=11082;EAS_AF=0.2659;AMR_AF=0.1282;AFR_AF=0.0772;EUR_AF=0.1451;SAS_AF=0.1963;AA=G|||;VT=SNP
8	61372909	rs7002467	T	C	100	PASS	AC=1057;AF=0.211062;AN=5008;NS=2504;DP=16723;EAS_AF=0.0833;AMR_AF=0.1427;AFR_AF=0.4002;EUR_AF=0.164;SAS_AF=0.184;AA=T|||;VT=SNP
8	61373199	rs7832664	T	A	100	PASS	AC=1429;AF=0.285343;AN=5008;NS=2504;DP=17499;EAS_AF=0.3056;AMR_AF=0.2291;AFR_AF=0.3041;EUR_AF=0.2336;SAS_AF=0.3323;AA=T|||;VT=SNP
8	61373340	rs6471880	C	T	100	PASS	AC=3373;AF=0.673522;AN=5008;NS=2504;DP=17544;EAS_AF=0.6548;AMR_AF=0.5173;AFR_AF=0.8404;EUR_AF=0.5437;SAS_AF=0.7117;AA=C|||;VT=SNP
8	61373364	rs75397054	A	G	100	PASS	AC=45;AF=0.00898562;AN=5008;NS=2504;DP=18288;EAS_AF=0.0437;AMR_AF=0;AFR_AF=0;EUR_AF=0;SAS_AF=0.001;AA=A|||;VT=SNP
8	61373597	rs13254748	G	A	100	PASS	AC=613;AF=0.122404;AN=5008;NS=2504;DP=14457;EAS_AF=0.0823;AMR_AF=0.1167;AFR_AF=0.1513;EUR_AF=0.1461;SAS_AF=0.1043;AA=G|||;VT=SNP
8	61374546	rs72648553	T	A	100	PASS	AC=742;AF=0.148163;AN=5008;NS=2504;DP=15230;EAS_AF=0.2669;AMR_AF=0.1282;AFR_AF=0.0318;EUR_AF=0.1451;SAS_AF=0.2004;AA=T|||;VT=SNP
8	61374869	rs13265543	G	A	100	PASS	AC=2316;AF=0.46246;AN=5008;NS=2504;DP=18963;EAS_AF=0.5714;AMR_AF=0.3746;AFR_AF=0.4402;EUR_AF=0.3797;SAS_AF=0.5276;AA=G|||;VT=SNP
8	61375131	rs13267828	T	C	100	PASS	AC=1368;AF=0.273163;AN=5008;NS=2504;DP=16265;EAS_AF=0.3056;AMR_AF=0.2277;AFR_AF=0.2587;EUR_AF=0.2336;SAS_AF=0.3323;AA=T|||;VT=SNP
8	61375686	rs6998294	G	T	100	PASS	AC=1477;AF=0.294928;AN=5008;NS=2504;DP=10992;EAS_AF=0.3056;AMR_AF=0.2392;AFR_AF=0.3359;EUR_AF=0.2336;SAS_AF=0.3313;AA=G|||;VT=SNP
8	61376960	rs12548711	T	C	100	PASS	AC=3376;AF=0.674121;AN=5008;NS=2504;DP=20712;EAS_AF=0.6548;AMR_AF=0.5173;AFR_AF=0.8404;EUR_AF=0.5437;SAS_AF=0.7147;AA=C|||;VT=SNP
```
