## Supplementary material for "Characterization of shared and ancestry-specific signals driving complex traits using multi-ancestry fine-mapping": mesusiecsinfo

```
*************************************************************

  Multiple Ancestry Sum of Single Effect Model (MESuSiE)          

   Visit http://www.xzlab.org/software.html For Update            

            (C) 2022 Boran Gao, Xiang Zhou                        

              GNU General Public License                          

*************************************************************
# Start data processing for sufficient statistics 
# Create MESuSiE object 
# Start data analysis 

# Data analysis is done, and now generates result 

Potential causal SNPs with PIP > 0.5:  

Credible sets for effects: 
$cs
$cs$L1
 [1] 210 211 212 213 214 216 220 221 222 223 225 227 228 229 236 239 247 249 252
[20] 253 254 255 257 259 260 264 265 268 269 273 275 276 278 280 282 286 288 289

$cs$L2
 [1] 539 546 548 551 552 553 558 565 568 570 572 575 577 587 589 590 595 606 607
[20] 610 611 614 628 630 632 642 644 649 650 651 657 659 660 661 665 668 669 726
[39] 755 768


$cs_category
       L1        L2 
"eur_afr" "eur_afr" 

$purity
   min.abs.corr mean.abs.corr median.abs.corr
L1     1.000000     1.0000000        1.000000
L2     0.661342     0.9212871        0.933187

$cs_index
[1] 1 2

$coverage
[1] 0.9501355 0.9555934

$requested_coverage
[1] 0.95


 Use MESuSiE_Plot() for visualization
# Total time used for the analysis: 0.04 mins
```
