## Supplementary material for "Characterization of shared and ancestry-specific signals driving complex traits using multi-ancestry fine-mapping": mesusieoutput

```
                 eur          afr      eur_afr
   [1,] 0.0002473189 0.0003387376 1.287955e-04
   [2,] 0.0002548466 0.0001713210 4.653404e-05
   [3,] 0.0003037640 0.0001543185 6.938969e-05
   [4,] 0.0003340952 0.0001446594 6.615290e-05
   [5,] 0.0002874742 0.0002774674 8.162139e-05
   [6,] 0.0002872763 0.0001572184 4.605027e-05
   [7,] 0.0002621742 0.0002628334 7.702537e-05
   [8,] 0.0002379581 0.0003658288 1.224028e-04
   [9,] 0.0003183678 0.0001458048 6.503824e-05
  [10,] 0.0002585389 0.0001679488 4.903087e-05
  [11,] 0.0002518825 0.0001399194 5.166103e-05
  [12,] 0.0002836635 0.0001558610 4.605448e-05
  [13,] 0.0003221034 0.0001458048 6.550686e-05
  [14,] 0.0003221034 0.0001454613 6.522056e-05
  [15,] 0.0002572915 0.0001685808 4.904401e-05
  [16,] 0.0002390311 0.0003680201 1.256115e-04
  [17,] 0.0002935118 0.0002295946 9.579831e-05
  [18,] 0.0002587114 0.0001685808 4.899300e-05
  [19,] 0.0002654190 0.0002212881 9.964586e-05
  [20,] 0.0002564809 0.0001447042 4.686968e-05
  [21,] 0.0003183678 0.0001434821 6.311189e-05
  [22,] 0.0003320658 0.0001438339 6.501488e-05
  [23,] 0.0002606585 0.0001447042 4.708340e-05
  [24,] 0.0002741851 0.0001442907 4.934567e-05
  [25,] 0.0002585389 0.0001445699 4.721372e-05
  [26,] 0.0003259343 0.0001431664 6.372607e-05
  [27,] 0.0002654190 0.0002286577 1.036252e-04
  [28,] 0.0002606585 0.0001729373 4.930986e-05
  [29,] 0.0002664554 0.0002338216 1.068991e-04
  [30,] 0.0002386958 0.0002904473 9.763426e-05
  [31,] 0.0002643957 0.0002312139 1.045304e-04
  [32,] 0.0003259590 0.0001422425 6.292332e-05
  [33,] 0.0002657999 0.0001445209 4.787541e-05
  [34,] 0.0002593916 0.0001726616 4.933995e-05
  [35,] 0.0003605535 0.0001387889 6.299404e-05
  [36,] 0.0002729251 0.0001874190 5.414585e-05
  [37,] 0.0002771339 0.0001467912 5.261666e-05
  [38,] 0.0003629899 0.0001352797 5.927624e-05
  [39,] 0.0002753647 0.0001875734 5.372702e-05
  [40,] 0.0002783745 0.0001478031 5.340683e-05
  [41,] 0.0002627141 0.0001458652 4.963238e-05
  [42,] 0.0003024191 0.0002325556 1.219347e-04
  [43,] 0.0002718887 0.0001844569 5.365063e-05
  [44,] 0.0002458130 0.0002546869 9.500615e-05
  [45,] 0.0002734725 0.0001842688 5.333248e-05
  [46,] 0.0002850432 0.0001472775 5.360827e-05
  [47,] 0.0003826744 0.0001298456 5.045429e-05
  [48,] 0.0003797863 0.0001298456 5.031822e-05
  [49,] 0.0002441001 0.0002375001 8.671527e-05
  [50,] 0.0003797863 0.0001298036 5.002542e-05
  [51,] 0.0003797863 0.0001297854 4.986674e-05
  [52,] 0.0002428615 0.0002291309 8.249852e-05
  [53,] 0.0003797863 0.0001298038 5.002715e-05
  [54,] 0.0002766763 0.0001459743 5.065195e-05
  [55,] 0.0003166069 0.0001921689 9.979188e-05
  [56,] 0.0003935242 0.0001297636 4.923230e-05
  [57,] 0.0003943289 0.0001298065 4.885854e-05
  [58,] 0.0002440118 0.0002098640 7.559049e-05
  [59,] 0.0002441907 0.0002085472 7.516492e-05
  [60,] 0.0002440118 0.0002085472 7.506124e-05
  [61,] 0.0002752380 0.0001231290 3.968628e-05
  [62,] 0.0002840742 0.0001455382 5.010373e-05
  [63,] 0.0002456571 0.0002061416 7.470656e-05
  [64,] 0.0002705250 0.0001232514 3.952509e-05
  [65,] 0.0003863600 0.0001338563 6.026433e-05
  [66,] 0.0002549780 0.0001404177 5.218773e-05
  [67,] 0.0002373647 0.0001462253 4.590761e-05
  [68,] 0.0002355829 0.0001491637 4.619750e-05
  [69,] 0.0002496697 0.0001416729 5.200158e-05
  [70,] 0.0002971284 0.0001498773 4.583999e-05
  [71,] 0.0003721061 0.0001356632 6.181384e-05
  [72,] 0.0002443238 0.0001430223 5.164046e-05
  [73,] 0.0002955750 0.0001811791 7.421088e-05
  [74,] 0.0002515003 0.0001455993 5.426191e-05
  [75,] 0.0002345604 0.0001504000 4.649105e-05
  [76,] 0.0002525197 0.0001372070 5.030616e-05
  [77,] 0.0003751376 0.0001318560 5.724183e-05
  [78,] 0.0002525197 0.0001332205 4.821851e-05
  [79,] 0.0002357459 0.0001470802 4.589277e-05
  [80,] 0.0002989988 0.0001674979 6.738583e-05
  [81,] 0.0002170413 0.0002403961 6.817573e-05
  [82,] 0.0002742431 0.0001729346 6.511180e-05
  [83,] 0.0002525197 0.0001297049 4.629198e-05
  [84,] 0.0002991592 0.0001657485 6.642247e-05
  [85,] 0.0002503851 0.0001334058 4.793097e-05
  [86,] 0.0002525197 0.0001324410 4.779998e-05
  [87,] 0.0002503851 0.0001343254 4.841311e-05
  [88,] 0.0002749749 0.0001761696 6.682167e-05
  [89,] 0.0003006944 0.0001660243 6.682012e-05
  [90,] 0.0002954978 0.0001664621 6.600646e-05
  [91,] 0.0003778139 0.0001367474 6.352709e-05
  [92,] 0.0002928181 0.0001420997 4.857290e-05
  [93,] 0.0002737427 0.0001232182 4.198992e-05
  [94,] 0.0002737427 0.0001232685 4.217116e-05
  [95,] 0.0002759072 0.0001233538 4.251765e-05
  [96,] 0.0002759072 0.0001233538 4.251765e-05
  [97,] 0.0002480288 0.0001549016 4.775634e-05
  [98,] 0.0002473896 0.0001553645 4.760781e-05
  [99,] 0.0002473896 0.0001573143 4.746620e-05
 [100,] 0.0002493328 0.0001575684 4.748525e-05
 [101,] 0.0002941315 0.0001241308 4.414805e-05
 [102,] 0.0002941315 0.0001243101 4.449193e-05
 [103,] 0.0002954521 0.0001242505 4.445305e-05
 [104,] 0.0002941315 0.0001242505 4.438290e-05
 [105,] 0.0002941315 0.0001243101 4.449193e-05
 [106,] 0.0002347689 0.0001458931 4.675726e-05
 [107,] 0.0002928264 0.0001243101 4.442149e-05
 [108,] 0.0002941315 0.0001245082 4.482678e-05
 [109,] 0.0003201524 0.0001730959 4.887976e-05
 [110,] 0.0002569722 0.0001699252 4.827819e-05
 [111,] 0.0003248961 0.0001253710 4.915334e-05
 [112,] 0.0002814572 0.0001438216 5.174156e-05
 [113,] 0.0002799426 0.0001439398 5.182413e-05
 [114,] 0.0002484350 0.0002216097 7.689290e-05
 [115,] 0.0002548127 0.0002192150 7.891920e-05
 [116,] 0.0002359894 0.0001429046 4.578893e-05
 [117,] 0.0002551494 0.0002208393 7.999456e-05
 [118,] 0.0002748615 0.0001721737 4.839474e-05
 [119,] 0.0002537105 0.0001712441 4.824255e-05
 [120,] 0.0003149060 0.0001290403 5.261881e-05
 [121,] 0.0002561806 0.0002168671 7.854624e-05
 [122,] 0.0002561806 0.0002160570 7.811893e-05
 [123,] 0.0002546568 0.0002150750 7.670956e-05
 [124,] 0.0003227335 0.0001258579 4.965959e-05
 [125,] 0.0002543331 0.0002145190 7.628333e-05
 [126,] 0.0002544795 0.0002147631 7.681810e-05
 [127,] 0.0002548127 0.0002147631 7.696001e-05
 [128,] 0.0002529409 0.0001738803 4.826588e-05
 [129,] 0.0002544795 0.0002145609 7.671352e-05
 [130,] 0.0002377659 0.0001529047 4.985533e-05
 [131,] 0.0002544616 0.0002139147 7.651840e-05
 [132,] 0.0002738458 0.0001422569 4.941292e-05
 [133,] 0.0002548026 0.0002139147 7.666091e-05
 [134,] 0.0002514315 0.0001738803 4.827820e-05
 [135,] 0.0002565620 0.0002149664 7.789774e-05
 [136,] 0.0002506916 0.0001738803 4.828533e-05
 [137,] 0.0002543410 0.0001778945 4.853938e-05
 [138,] 0.0002552672 0.0002143120 7.681288e-05
 [139,] 0.0002568883 0.0002149098 7.805537e-05
 [140,] 0.0002766946 0.0002381849 7.220375e-05
 [141,] 0.0002554955 0.0002136028 7.688817e-05
 [142,] 0.0002480237 0.0001767646 4.862488e-05
 [143,] 0.0002551473 0.0002139909 7.694770e-05
 [144,] 0.0002528728 0.0001773379 4.854358e-05
 [145,] 0.0002485303 0.0001731388 4.828909e-05
 [146,] 0.0002738458 0.0001427227 5.054142e-05
 [147,] 0.0002738458 0.0001423252 4.962663e-05
 [148,] 0.0002549294 0.0002136770 7.639001e-05
 [149,] 0.0002572544 0.0002138498 7.768596e-05
 [150,] 0.0002521527 0.0001773379 4.855787e-05
 [151,] 0.0002471372 0.0001731388 4.830593e-05
 [152,] 0.0002554955 0.0002124443 7.627308e-05
 [153,] 0.0002521527 0.0001776018 4.856985e-05
 [154,] 0.0002554955 0.0002122485 7.616855e-05
 [155,] 0.0002471372 0.0001728885 4.829836e-05
 [156,] 0.0002521527 0.0001776018 4.856985e-05
 [157,] 0.0003086140 0.0001255759 4.880703e-05
 [158,] 0.0002568883 0.0002125985 7.680180e-05
 [159,] 0.0002546284 0.0002121160 7.538876e-05
 [160,] 0.0002438179 0.0001759483 4.849849e-05
 [161,] 0.0002514418 0.0001813584 4.886668e-05
 [162,] 0.0002724046 0.0001425864 4.863918e-05
 [163,] 0.0002507401 0.0001822944 4.894685e-05
 [164,] 0.0003050743 0.0001275531 5.033963e-05
 [165,] 0.0003031898 0.0001273825 5.001877e-05
 [166,] 0.0002793681 0.0002383710 7.209782e-05
 [167,] 0.0002457817 0.0001835872 4.900373e-05
 [168,] 0.0002583019 0.0002146858 7.825639e-05
 [169,] 0.0002572077 0.0002146858 7.781234e-05
 [170,] 0.0002740953 0.0001433681 4.736882e-05
 [171,] 0.0002480237 0.0001911260 4.981400e-05
 [172,] 0.0002552811 0.0002137789 7.618146e-05
 [173,] 0.0002464548 0.0001850772 4.914965e-05
 [174,] 0.0002444633 0.0001874815 4.943990e-05
 [175,] 0.0002699243 0.0001434894 4.691133e-05
 [176,] 0.0002568501 0.0002140860 7.723260e-05
 [177,] 0.0002699243 0.0001439806 4.706289e-05
 [178,] 0.0003058204 0.0001272943 4.930505e-05
 [179,] 0.0002860081 0.0001913694 4.937712e-05
 [180,] 0.0002176796 0.0001358970 4.621683e-05
 [181,] 0.0002324270 0.0001623613 4.940004e-05
 [182,] 0.0002309668 0.0001634938 4.901851e-05
 [183,] 0.0002130345 0.0001227786 3.818291e-05
 [184,] 0.0002280852 0.0001384434 4.307546e-05
 [185,] 0.0002271526 0.0001386892 4.328874e-05
 [186,] 0.0002409236 0.0003250842 1.267176e-04
 [187,] 0.0002313258 0.0001376954 4.283505e-05
 [188,] 0.0002290964 0.0001385343 4.318173e-05
 [189,] 0.0002217443 0.0001282419 3.773061e-05
 [190,] 0.0002280922 0.0001291113 3.770713e-05
 [191,] 0.0002196974 0.0001257267 3.753746e-05
 [192,] 0.0002623554 0.0001981264 5.691082e-05
 [193,] 0.0002408377 0.0001379996 4.103640e-05
 [194,] 0.0002212264 0.0001814714 5.215477e-05
 [195,] 0.0002385483 0.0001509325 1.320199e-04
 [196,] 0.0002239461 0.0001807818 5.057933e-05
 [197,] 0.0002238537 0.0001916883 5.337264e-05
 [198,] 0.0002451433 0.0003446056 1.072452e-04
 [199,] 0.0002229173 0.0001827426 5.145758e-05
 [200,] 0.0002374990 0.0001492787 2.937636e-04
 [201,] 0.0002220248 0.0001831569 5.203025e-05
 [202,] 0.0002451701 0.0003198258 1.001722e-04
 [203,] 0.0002374990 0.0001490709 2.446975e-04
 [204,] 0.0002375709 0.0001491131 2.315593e-04
 [205,] 0.0002227928 0.0001732377 4.942981e-05
 [206,] 0.0002894421 0.0002031991 5.605189e-05
 [207,] 0.0002428994 0.0001539977 1.495019e-03
 [208,] 0.0002341654 0.0001439647 4.222328e-05
 [209,] 0.0002388987 0.0001416869 4.180728e-05
 [210,] 0.0002396860 0.0003397008 5.058464e-02
 [211,] 0.0002393584 0.0003329011 4.627131e-02
 [212,] 0.0002392472 0.0003009838 4.074026e-02
 [213,] 0.0002391498 0.0002897780 3.834328e-02
 [214,] 0.0002402923 0.0002673360 4.766821e-02
 [215,] 0.0002372550 0.0001384169 4.144153e-05
 [216,] 0.0002387661 0.0002782967 3.354486e-02
 [217,] 0.0002885458 0.0002008128 5.551290e-05
 [218,] 0.0002373621 0.0001379374 4.129933e-05
 [219,] 0.0002901317 0.0001981263 5.548170e-05
 [220,] 0.0002382731 0.0002568283 2.695347e-02
 [221,] 0.0002385367 0.0002732589 3.421845e-02
 [222,] 0.0002381307 0.0002732589 2.743052e-02
 [223,] 0.0002386359 0.0002191405 2.810821e-02
 [224,] 0.0002896176 0.0001973357 5.537765e-05
 [225,] 0.0002385329 0.0002148144 2.688110e-02
 [226,] 0.0002398653 0.0001369863 4.122962e-05
 [227,] 0.0002381699 0.0001949214 2.220370e-02
 [228,] 0.0002381699 0.0001949214 2.220370e-02
 [229,] 0.0002378551 0.0002280702 2.367802e-02
 [230,] 0.0002415953 0.0001354556 4.106432e-05
 [231,] 0.0002871489 0.0001940660 5.522997e-05
 [232,] 0.0002436117 0.0001366994 4.107024e-05
 [233,] 0.0002369896 0.0001761737 1.234242e-02
 [234,] 0.0002370826 0.0001507885 1.378174e-02
 [235,] 0.0002546151 0.0001926319 6.355619e-05
 [236,] 0.0002374102 0.0001507885 1.542001e-02
 [237,] 0.0002847618 0.0002034906 5.569381e-05
 [238,] 0.0002371400 0.0001488895 1.380116e-02
 [239,] 0.0002370826 0.0001537809 1.406108e-02
 [240,] 0.0002821764 0.0002069137 5.591209e-05
 [241,] 0.0002851942 0.0002014200 5.555801e-05
 [242,] 0.0002423917 0.0001366994 4.107525e-05
 [243,] 0.0002851942 0.0002011356 5.554221e-05
 [244,] 0.0002847618 0.0002002933 5.550751e-05
 [245,] 0.0002426488 0.0001385046 4.114052e-05
 [246,] 0.0002847618 0.0001991667 5.552776e-05
 [247,] 0.0002369663 0.0001945447 1.704327e-02
 [248,] 0.0002435929 0.0001387259 4.113977e-05
 [249,] 0.0002369171 0.0001983730 1.701204e-02
 [250,] 0.0002847618 0.0001981102 5.547982e-05
 [251,] 0.0003218488 0.0028966517 1.349271e-04
 [252,] 0.0002369171 0.0002066335 1.773062e-02
 [253,] 0.0002370779 0.0002066335 1.896195e-02
 [254,] 0.0002369171 0.0002107102 1.808522e-02
 [255,] 0.0002368659 0.0002148709 1.801279e-02
 [256,] 0.0002826535 0.0001997323 5.550851e-05
 [257,] 0.0002368659 0.0002234511 1.874088e-02
 [258,] 0.0002842845 0.0001955871 5.539072e-05
 [259,] 0.0002368659 0.0002328041 1.953440e-02
 [260,] 0.0002369636 0.0002784680 1.803089e-02
 [261,] 0.0002842845 0.0001948386 5.536732e-05
 [262,] 0.0002504880 0.0002668809 8.184627e-05
 [263,] 0.0002838105 0.0001948386 5.537306e-05
 [264,] 0.0002375573 0.0003019729 2.705211e-02
 [265,] 0.0002368659 0.0002421327 2.032567e-02
 [266,] 0.0002418027 0.0001398600 4.134323e-05
 [267,] 0.0002842845 0.0001926161 5.541028e-05
 [268,] 0.0002369078 0.0003019729 1.940107e-02
 [269,] 0.0002368659 0.0002518513 2.114984e-02
 [270,] 0.0002842845 0.0001917042 5.540100e-05
 [271,] 0.0002541120 0.0001828213 5.933390e-05
 [272,] 0.0002838105 0.0001919629 5.540466e-05
 [273,] 0.0002370459 0.0003080268 2.266548e-02
 [274,] 0.0002838105 0.0001902689 5.539835e-05
 [275,] 0.0002368659 0.0002730175 2.294409e-02
 [276,] 0.0002367766 0.0002730175 2.191740e-02
 [277,] 0.0002838105 0.0001896668 5.540177e-05
 [278,] 0.0002368950 0.0003147754 1.979380e-02
 [279,] 0.0002833398 0.0001894691 5.540207e-05
 [280,] 0.0002367381 0.0002784680 2.187599e-02
 [281,] 0.0002490845 0.0001785326 6.316822e-05
 [282,] 0.0002366986 0.0002730175 2.093780e-02
 [283,] 0.0002833398 0.0001903760 5.549964e-05
 [284,] 0.0002418027 0.0001379370 4.124603e-05
 [285,] 0.0002470501 0.0001369471 4.137008e-05
 [286,] 0.0002366986 0.0002676781 2.052598e-02
 [287,] 0.0002838105 0.0001890210 5.551714e-05
 [288,] 0.0002365760 0.0003147754 2.203944e-02
 [289,] 0.0002366011 0.0002573024 1.838181e-02
 [290,] 0.0002437108 0.0001552627 4.293229e-05
 [291,] 0.0002431232 0.0001556747 4.301919e-05
 [292,] 0.0002592209 0.0002921266 9.326304e-05
 [293,] 0.0002370857 0.0002077853 6.545537e-05
 [294,] 0.0002337792 0.0001497156 4.268930e-05
 [295,] 0.0002394032 0.0001487401 4.225747e-05
 [296,] 0.0002877648 0.0001508338 1.246578e-04
 [297,] 0.0002802771 0.0001503652 1.388556e-04
 [298,] 0.0002362420 0.0002108363 6.542874e-05
 [299,] 0.0002362105 0.0002185807 6.750951e-05
 [300,] 0.0002361818 0.0002185807 6.740524e-05
 [301,] 0.0002362105 0.0002166257 6.696691e-05
 [302,] 0.0002608499 0.0001489651 1.007041e-04
 [303,] 0.0002300862 0.0001385265 4.134029e-05
 [304,] 0.0002616524 0.0001490045 6.621662e-05
 [305,] 0.0002305473 0.0001379536 4.128765e-05
 [306,] 0.0002616524 0.0001490045 6.621662e-05
 [307,] 0.0002270475 0.0001375756 4.134409e-05
 [308,] 0.0002699325 0.0001494057 5.042797e-05
 [309,] 0.0002362105 0.0002155174 6.665349e-05
 [310,] 0.0002362800 0.0002151640 6.676399e-05
 [311,] 0.0002596929 0.0001496192 6.689288e-05
 [312,] 0.0002362800 0.0002120378 6.586782e-05
 [313,] 0.0002268109 0.0001360295 4.123463e-05
 [314,] 0.0002360766 0.0002130506 6.535485e-05
 [315,] 0.0002681397 0.0001495191 5.809843e-05
 [316,] 0.0002668116 0.0001496260 6.446186e-05
 [317,] 0.0002361625 0.0002054019 6.222321e-05
 [318,] 0.0002041458 0.0001332000 4.203759e-05
 [319,] 0.0002301658 0.0001410255 4.156827e-05
 [320,] 0.0002271234 0.0001411327 4.171974e-05
 [321,] 0.0002570799 0.0001516180 1.359551e-04
 [322,] 0.0002381196 0.0001412107 4.139327e-05
 [323,] 0.0002411996 0.0001931967 5.614354e-05
 [324,] 0.0002503137 0.0001522770 2.110404e-04
 [325,] 0.0002352497 0.0001458772 4.168799e-05
 [326,] 0.0002469958 0.0001466319 4.139870e-05
 [327,] 0.0002700473 0.0002859682 1.018526e-04
 [328,] 0.0002485285 0.0001466319 4.136598e-05
 [329,] 0.0002546884 0.0001553443 1.951551e-04
 [330,] 0.0002414158 0.0001907567 5.577434e-05
 [331,] 0.0002477568 0.0001463207 4.136094e-05
 [332,] 0.0002414158 0.0001924804 5.604944e-05
 [333,] 0.0002469958 0.0001457095 4.133575e-05
 [334,] 0.0002477568 0.0001457095 4.132096e-05
 [335,] 0.0002416428 0.0001922526 5.598750e-05
 [336,] 0.0002480049 0.0001445579 4.131578e-05
 [337,] 0.0002425787 0.0001442723 4.133010e-05
 [338,] 0.0002416428 0.0001889738 5.556162e-05
 [339,] 0.0002553044 0.0001688578 2.170974e-04
 [340,] 0.0002441738 0.0001466319 4.146656e-05
 [341,] 0.0002539573 0.0001584999 1.949323e-04
 [342,] 0.0002524673 0.0001563501 2.432577e-04
 [343,] 0.0002553044 0.0001566635 2.011356e-04
 [344,] 0.0002567874 0.0001418154 4.616236e-05
 [345,] 0.0002555729 0.0001661159 2.151164e-04
 [346,] 0.0002436264 0.0001483551 4.179571e-05
 [347,] 0.0003033384 0.0006258079 9.562789e-05
 [348,] 0.0002409723 0.0001919199 5.607232e-05
 [349,] 0.0002411922 0.0001911293 5.593522e-05
 [350,] 0.0002422042 0.0001470373 4.172526e-05
 [351,] 0.0002407558 0.0001920000 5.615259e-05
 [352,] 0.0002408892 0.0001532059 4.245778e-05
 [353,] 0.0002389259 0.0001529118 4.259025e-05
 [354,] 0.0002421077 0.0001916805 5.607047e-05
 [355,] 0.0002383455 0.0001527237 4.259851e-05
 [356,] 0.0002563292 0.0002536530 1.432657e-04
 [357,] 0.0002371774 0.0001547367 4.354190e-05
 [358,] 0.0002439675 0.0008347918 9.031023e-05
 [359,] 0.0002559184 0.0001601672 5.725855e-05
 [360,] 0.0002561601 0.0001599733 5.550231e-05
 [361,] 0.0003228867 0.0005996766 8.722022e-05
 [362,] 0.0002577978 0.0001641149 8.583239e-05
 [363,] 0.0002573090 0.0001638786 8.704827e-05
 [364,] 0.0002577978 0.0001638786 8.444591e-05
 [365,] 0.0002577978 0.0001584443 5.245257e-05
 [366,] 0.0002570439 0.0001633922 8.554832e-05
 [367,] 0.0002522311 0.0001493324 4.689552e-05
 [368,] 0.0002022977 0.0001275970 3.867164e-05
 [369,] 0.0002461987 0.0001430641 4.558481e-05
 [370,] 0.0002321219 0.0001454996 4.247934e-05
 [371,] 0.0002535372 0.0001489733 4.686890e-05
 [372,] 0.0002565686 0.0001565439 4.861062e-05
 [373,] 0.0003179734 0.0005082155 8.059748e-05
 [374,] 0.0002537777 0.0001499652 4.690789e-05
 [375,] 0.0002325628 0.0001429479 4.216559e-05
 [376,] 0.0002555986 0.0001562647 4.861067e-05
 [377,] 0.0002375923 0.0001996799 5.899389e-05
 [378,] 0.0002312623 0.0001441949 4.244012e-05
 [379,] 0.0002565335 0.0001600227 4.906184e-05
 [380,] 0.0002352158 0.0001544029 4.879994e-05
 [381,] 0.0002515422 0.0002106556 6.584734e-05
 [382,] 0.0002513081 0.0002094448 6.610354e-05
 [383,] 0.0002513169 0.0002117241 6.670458e-05
 [384,] 0.0002023065 0.0001227831 3.737303e-05
 [385,] 0.0002234190 0.0001488489 4.609286e-05
 [386,] 0.0002233674 0.0001477231 4.588283e-05
 [387,] 0.0002007971 0.0001225021 3.730344e-05
 [388,] 0.0002010103 0.0001230777 3.744040e-05
 [389,] 0.0002233507 0.0001473918 4.583309e-05
 [390,] 0.0002233507 0.0001481601 4.604095e-05
 [391,] 0.0002233674 0.0001483937 4.606147e-05
 [392,] 0.0002002098 0.0001225189 3.741405e-05
 [393,] 0.0002012581 0.0001226008 3.738304e-05
 [394,] 0.0002513893 0.0002124742 6.665981e-05
 [395,] 0.0002014957 0.0001226008 3.737721e-05
 [396,] 0.0003064539 0.0003353373 7.309406e-05
 [397,] 0.0002515959 0.0002131326 6.683806e-05
 [398,] 0.0002365695 0.0001558959 4.885113e-05
 [399,] 0.0002014957 0.0001230934 3.751928e-05
 [400,] 0.0002364828 0.0001558959 4.886067e-05
 [401,] 0.0002014957 0.0001230934 3.751928e-05
 [402,] 0.0002020059 0.0001226553 3.750352e-05
 [403,] 0.0002013468 0.0001224259 3.756573e-05
 [404,] 0.0002172202 0.0001525628 4.790187e-05
 [405,] 0.0002019445 0.0001224808 3.756494e-05
 [406,] 0.0002365695 0.0001558062 4.883671e-05
 [407,] 0.0002362325 0.0001558062 4.887582e-05
 [408,] 0.0002515411 0.0002119509 6.667876e-05
 [409,] 0.0003107711 0.0003440669 7.319149e-05
 [410,] 0.0002017399 0.0001225393 3.756613e-05
 [411,] 0.0002518132 0.0002230828 7.877227e-05
 [412,] 0.0002017399 0.0001236226 3.831600e-05
 [413,] 0.0002045292 0.0001250554 3.927050e-05
 [414,] 0.0002400350 0.0001558407 4.853266e-05
 [415,] 0.0002757530 0.0001856136 6.119368e-05
 [416,] 0.0002711991 0.0001830871 6.127155e-05
 [417,] 0.0002507243 0.0002143344 7.401641e-05
 [418,] 0.0002403901 0.0001524248 4.823937e-05
 [419,] 0.0002716028 0.0001831021 6.160617e-05
 [420,] 0.0002275220 0.0001396096 3.956826e-05
 [421,] 0.0002539345 0.0002109448 6.498502e-05
 [422,] 0.0002539345 0.0002109448 6.498502e-05
 [423,] 0.0002510368 0.0002158374 7.482302e-05
 [424,] 0.0002540429 0.0002107560 6.487873e-05
 [425,] 0.0002698896 0.0001832087 6.195578e-05
 [426,] 0.0002107597 0.0001619291 4.335458e-05
 [427,] 0.0002105861 0.0001231698 3.848315e-05
 [428,] 0.0002094491 0.0001231846 3.834133e-05
 [429,] 0.0002096679 0.0001232504 3.825064e-05
 [430,] 0.0002144994 0.0001788794 4.603189e-05
 [431,] 0.0002377256 0.0001516818 4.836471e-05
 [432,] 0.0002245927 0.0001496675 4.883028e-05
 [433,] 0.0002377256 0.0001516818 4.836471e-05
 [434,] 0.0002240187 0.0001502665 4.882884e-05
 [435,] 0.0002768961 0.0001831093 6.153761e-05
 [436,] 0.0002177390 0.0001384313 3.991981e-05
 [437,] 0.0002034717 0.0001237441 3.827421e-05
 [438,] 0.0002809589 0.0001843380 6.134880e-05
 [439,] 0.0002371431 0.0001528137 4.867305e-05
 [440,] 0.0002544367 0.0002064442 6.374224e-05
 [441,] 0.0002382996 0.0001533504 4.900992e-05
 [442,] 0.0002546433 0.0002182490 6.641838e-05
 [443,] 0.0002378141 0.0001530456 4.875456e-05
 [444,] 0.0002445160 0.0001920089 5.864129e-05
 [445,] 0.0002342622 0.0001495164 4.994740e-05
 [446,] 0.0002383714 0.0002262753 6.112562e-05
 [447,] 0.0002547814 0.0002586980 9.486842e-05
 [448,] 0.0003928856 0.0001748852 8.754939e-05
 [449,] 0.0002539190 0.0002616254 7.746328e-05
 [450,] 0.0002312014 0.0002216818 6.787993e-05
 [451,] 0.0002200567 0.0001471341 4.371749e-05
 [452,] 0.0002528391 0.0002612151 7.727658e-05
 [453,] 0.0002310914 0.0002485860 7.427034e-05
 [454,] 0.0002519902 0.0002593665 7.788151e-05
 [455,] 0.0002610832 0.0002420733 9.218279e-05
 [456,] 0.0003597967 0.0001752720 8.359395e-05
 [457,] 0.0002398378 0.0001411883 4.804862e-05
 [458,] 0.0003738995 0.0001534760 5.839405e-05
 [459,] 0.0004696385 0.0001277770 4.586150e-05
 [460,] 0.0003980559 0.0001351289 3.962292e-05
 [461,] 0.0004009271 0.0001354177 3.961149e-05
 [462,] 0.0003750637 0.0001531173 5.864150e-05
 [463,] 0.0003744529 0.0001525507 5.786533e-05
 [464,] 0.0002476848 0.0001321954 4.546115e-05
 [465,] 0.0004043536 0.0001392942 3.893503e-05
 [466,] 0.0003724856 0.0001519924 5.622914e-05
 [467,] 0.0004164558 0.0001407395 3.890215e-05
 [468,] 0.0004262116 0.0001407395 3.897449e-05
 [469,] 0.0002476308 0.0001333066 4.611233e-05
 [470,] 0.0002365226 0.0001341219 3.939159e-05
 [471,] 0.0002377378 0.0001343855 3.938550e-05
 [472,] 0.0002383592 0.0001354531 3.945980e-05
 [473,] 0.0002383592 0.0001357085 3.948209e-05
 [474,] 0.0003704547 0.0001520095 5.585874e-05
 [475,] 0.0003687321 0.0001519954 5.596452e-05
 [476,] 0.0002371256 0.0001346532 3.942171e-05
 [477,] 0.0002473770 0.0001351434 4.705207e-05
 [478,] 0.0002365226 0.0001354531 3.950846e-05
 [479,] 0.0002491545 0.0001362570 4.786614e-05
 [480,] 0.0002365226 0.0001374686 3.970839e-05
 [481,] 0.0002487904 0.0001380715 4.860212e-05
 [482,] 0.0002487904 0.0001383841 4.875045e-05
 [483,] 0.0002480751 0.0001389900 4.891215e-05
 [484,] 0.0002341451 0.0001403237 4.020909e-05
 [485,] 0.0004136241 0.0001491702 3.845494e-05
 [486,] 0.0002308326 0.0001418226 4.058798e-05
 [487,] 0.0002288237 0.0001427127 4.085472e-05
 [488,] 0.0002347110 0.0001451420 4.079657e-05
 [489,] 0.0002329855 0.0001455473 4.096355e-05
 [490,] 0.0003015862 0.0001525514 5.354262e-05
 [491,] 0.0003002395 0.0001528165 5.414827e-05
 [492,] 0.0003435573 0.0001563537 3.852555e-05
 [493,] 0.0002998162 0.0001528335 5.415247e-05
 [494,] 0.0003658195 0.0001469815 3.846169e-05
 [495,] 0.0003131210 0.0001529103 5.329387e-05
 [496,] 0.0005093020 0.0001551729 5.594160e-05
 [497,] 0.0005134230 0.0001551729 5.607978e-05
 [498,] 0.0005919380 0.0001532189 6.213466e-05
 [499,] 0.0005015773 0.0001541469 5.661844e-05
 [500,] 0.0004293450 0.0002810488 9.205255e-05
 [501,] 0.0002555981 0.0001559648 5.138438e-05
 [502,] 0.0002562876 0.0001560651 5.155927e-05
 [503,] 0.0002746541 0.0001503619 5.692954e-05
 [504,] 0.0002680162 0.0001534725 5.725288e-05
 [505,] 0.0003369660 0.0001670297 3.889183e-05
 [506,] 0.0002414633 0.0001524653 5.336740e-05
 [507,] 0.0002427040 0.0001521539 5.355145e-05
 [508,] 0.0003369660 0.0001657899 3.883547e-05
 [509,] 0.0002427040 0.0001521539 5.355145e-05
 [510,] 0.0002207847 0.0001442118 4.515326e-05
 [511,] 0.0002430098 0.0001521539 5.363573e-05
 [512,] 0.0002743397 0.0001529997 5.820675e-05
 [513,] 0.0003323852 0.0001608372 3.867005e-05
 [514,] 0.0002699607 0.0001547545 5.823533e-05
 [515,] 0.0002554235 0.0001572088 5.221290e-05
 [516,] 0.0003323852 0.0001602476 3.864734e-05
 [517,] 0.0003323852 0.0001596643 3.862551e-05
 [518,] 0.0002433199 0.0001521539 5.372040e-05
 [519,] 0.0002731638 0.0001534725 5.821527e-05
 [520,] 0.0003280875 0.0001558797 3.864673e-05
 [521,] 0.0002436344 0.0001521539 5.380544e-05
 [522,] 0.0002446037 0.0001521539 5.406285e-05
 [523,] 0.0002624293 0.0006312538 1.043211e-04
 [524,] 0.0002430098 0.0001540252 5.441552e-05
 [525,] 0.0002430098 0.0001540252 5.441552e-05
 [526,] 0.0003302479 0.0001541889 3.859214e-05
 [527,] 0.0002560920 0.0001591520 5.324402e-05
 [528,] 0.0002558109 0.0001619557 5.422959e-05
 [529,] 0.0002695866 0.0001549735 5.812685e-05
 [530,] 0.0002689878 0.0001541488 5.760304e-05
 [531,] 0.0002695866 0.0001578740 5.951898e-05
 [532,] 0.0002696656 0.0001613514 6.134760e-05
 [533,] 0.0002647988 0.0001620404 4.117768e-05
 [534,] 0.0003009630 0.0001432509 3.851071e-05
 [535,] 0.0002507760 0.0002548907 7.871316e-05
 [536,] 0.0002888723 0.0001327740 3.902554e-05
 [537,] 0.0002383280 0.0001855351 4.590946e-05
 [538,] 0.0002767105 0.0001852118 7.478601e-05
 [539,] 0.0045838344 0.0002011315 1.489258e-02
 [540,] 0.0002167408 0.0002903205 8.505401e-05
 [541,] 0.0002161936 0.0002753334 7.962421e-05
 [542,] 0.0002484686 0.0001661583 5.289115e-05
 [543,] 0.0002491931 0.0001651945 5.251253e-05
 [544,] 0.0002486978 0.0001643716 5.243045e-05
 [545,] 0.0002492953 0.0001648057 5.242901e-05
 [546,] 0.0097864901 0.0002164657 4.520632e-02
 [547,] 0.0002497958 0.0001668172 5.277166e-05
 [548,] 0.0088005505 0.0002178457 4.129172e-02
 [549,] 0.0002516030 0.0002385983 7.411240e-05
 [550,] 0.0002088581 0.0002554952 7.530255e-05
 [551,] 0.0047933399 0.0002211157 2.301518e-02
 [552,] 0.0046213002 0.0002211157 2.216535e-02
 [553,] 0.0048790289 0.0002211157 2.343871e-02
 [554,] 0.0013340288 0.0001614202 1.559684e-03
 [555,] 0.0002475268 0.0001603075 5.157888e-05
 [556,] 0.0002426390 0.0001276649 5.053565e-05
 [557,] 0.0002544387 0.0002321182 7.230529e-05
 [558,] 0.0043828395 0.0001366704 7.071332e-03
 [559,] 0.0002476974 0.0001603402 5.162600e-05
 [560,] 0.0002544387 0.0002317661 7.220145e-05
 [561,] 0.0002539340 0.0002316479 7.218766e-05
 [562,] 0.0004379285 0.0001496301 4.417034e-04
 [563,] 0.0002547832 0.0002303573 7.211171e-05
 [564,] 0.0002481388 0.0001602647 5.160705e-05
 [565,] 0.0033614365 0.0001353846 5.233213e-03
 [566,] 0.0002473920 0.0001602587 5.152355e-05
 [567,] 0.0002547138 0.0002303822 7.210708e-05
 [568,] 0.0037322249 0.0001360465 5.934758e-03
 [569,] 0.0002546453 0.0002303607 7.206283e-05
 [570,] 0.0043178683 0.0001315199 5.581507e-03
 [571,] 0.0005216370 0.0001524782 5.567187e-04
 [572,] 0.0037322249 0.0001370894 6.244617e-03
 [573,] 0.0002470832 0.0001602627 5.149473e-05
 [574,] 0.0002451705 0.0001630895 6.009170e-05
 [575,] 0.0037322249 0.0001370894 6.244617e-03
 [576,] 0.0002529296 0.0002289277 7.211543e-05
 [577,] 0.0029537618 0.0001326209 4.103537e-03
 [578,] 0.0002481388 0.0001603500 5.152376e-05
 [579,] 0.0026710559 0.0001326834 3.654512e-03
 [580,] 0.0003216315 0.0001509757 3.329783e-04
 [581,] 0.0002537709 0.0002285943 7.220626e-05
 [582,] 0.0002528414 0.0002284566 7.202838e-05
 [583,] 0.0002472013 0.0001611380 5.166110e-05
 [584,] 0.0002543037 0.0002283641 7.217372e-05
 [585,] 0.0002545044 0.0002283699 7.220046e-05
 [586,] 0.0003836545 0.0001498694 3.908725e-04
 [587,] 0.0027308877 0.0001363119 4.481051e-03
 [588,] 0.0002481860 0.0001606070 5.151853e-05
 [589,] 0.0031149840 0.0001323003 4.272353e-03
 [590,] 0.0028320070 0.0001367146 4.691559e-03
 [591,] 0.0002426186 0.0001558910 5.627999e-05
 [592,] 0.0003666299 0.0001498694 3.738438e-04
 [593,] 0.0002471211 0.0001613201 5.174147e-05
 [594,] 0.0002414195 0.0001558904 5.594764e-05
 [595,] 0.0028161312 0.0001326209 3.915420e-03
 [596,] 0.0002471645 0.0001612649 5.170545e-05
 [597,] 0.0002471879 0.0001612649 5.169627e-05
 [598,] 0.0002543739 0.0002279177 7.216752e-05
 [599,] 0.0003216315 0.0001482263 3.140605e-04
 [600,] 0.0002471211 0.0001607171 5.158719e-05
 [601,] 0.0002471491 0.0001607584 5.158770e-05
 [602,] 0.0002410177 0.0001569055 5.626329e-05
 [603,] 0.0003216315 0.0001486791 3.171849e-04
 [604,] 0.0002729881 0.0001508241 5.309191e-05
 [605,] 0.0002471098 0.0001611486 5.170332e-05
 [606,] 0.0024633459 0.0001370894 4.131489e-03
 [607,] 0.0024633459 0.0001374311 4.174826e-03
 [608,] 0.0002470904 0.0001612059 5.173336e-05
 [609,] 0.0002474825 0.0001612059 5.168803e-05
 [610,] 0.0024633459 0.0001370894 4.131489e-03
 [611,] 0.0026005512 0.0001370894 4.360509e-03
 [612,] 0.0002406218 0.0001574481 5.637617e-05
 [613,] 0.0002471098 0.0001606887 5.158461e-05
 [614,] 0.0028837681 0.0001374311 4.883836e-03
 [615,] 0.0002470832 0.0001612649 5.175705e-05
 [616,] 0.0002395071 0.0001539164 5.457692e-05
 [617,] 0.0002470904 0.0001612649 5.174955e-05
 [618,] 0.0002470774 0.0001612649 5.176467e-05
 [619,] 0.0002470774 0.0001614469 5.181621e-05
 [620,] 0.0002470774 0.0001613826 5.179798e-05
 [621,] 0.0026710559 0.0001326834 3.654512e-03
 [622,] 0.0002470774 0.0001613201 5.178029e-05
 [623,] 0.0002595367 0.0001461104 2.445115e-04
 [624,] 0.0002473455 0.0001614469 5.181484e-05
 [625,] 0.0002471078 0.0001617817 5.187496e-05
 [626,] 0.0002953510 0.0001492651 2.952845e-04
 [627,] 0.0002530748 0.0002279140 7.216292e-05
 [628,] 0.0033614365 0.0001396887 6.086275e-03
 [629,] 0.0018119212 0.0001332580 2.361298e-03
 [630,] 0.0039443384 0.0001388743 6.970135e-03
 [631,] 0.0002472824 0.0001613085 5.197509e-05
 [632,] 0.0039443384 0.0001392788 7.053169e-03
 [633,] 0.0002470889 0.0001614346 5.179777e-05
 [634,] 0.0002471313 0.0001623981 5.202243e-05
 [635,] 0.0002471313 0.0001623981 5.202243e-05
 [636,] 0.0002471313 0.0001614943 5.178096e-05
 [637,] 0.0023299032 0.0001369376 3.693817e-03
 [638,] 0.0002471189 0.0001616953 5.184266e-05
 [639,] 0.0002410177 0.0001603893 5.772932e-05
 [640,] 0.0002728593 0.0001522913 5.364185e-05
 [641,] 0.0002529506 0.0002279798 7.215887e-05
 [642,] 0.0033614365 0.0001396887 6.086275e-03
 [643,] 0.0023920607 0.0001369376 3.791431e-03
 [644,] 0.0038576548 0.0001388743 6.817746e-03
 [645,] 0.0002059223 0.0001512232 4.301393e-05
 [646,] 0.0002272943 0.0001461742 5.111039e-05
 [647,] 0.0002526469 0.0002267453 7.150833e-05
 [648,] 0.0002285261 0.0001453011 5.106117e-05
 [649,] 0.0053898685 0.0001450860 1.102996e-02
 [650,] 0.0060057166 0.0001374578 1.009503e-02
 [651,] 0.0029784158 0.0001355649 4.399593e-03
 [652,] 0.0002317845 0.0001400037 4.962609e-05
 [653,] 0.0002290487 0.0001388577 4.842887e-05
 [654,] 0.0002518523 0.0002265160 7.120490e-05
 [655,] 0.0002521140 0.0002266406 7.134053e-05
 [656,] 0.0002519141 0.0002266200 7.120828e-05
 [657,] 0.0080533475 0.0001392681 1.403827e-02
 [658,] 0.0002689645 0.0002028631 6.617969e-05
 [659,] 0.0049244196 0.0001400325 8.803727e-03
 [660,] 0.0315237243 0.0001599438 8.970585e-02
 [661,] 0.0333305015 0.0001604120 9.701420e-02
 [662,] 0.0002522492 0.0002261491 7.122727e-05
 [663,] 0.0002894378 0.0001721880 7.956793e-05
 [664,] 0.0002523610 0.0002260883 7.123927e-05
 [665,] 0.0377413489 0.0001551613 9.747686e-02
 [666,] 0.0002760826 0.0001595888 7.001606e-05
 [667,] 0.0002655565 0.0001625406 5.191497e-05
 [668,] 0.0079239562 0.0001538377 1.935453e-02
 [669,] 0.0079239562 0.0001544091 1.958697e-02
 [670,] 0.0002551845 0.0002265747 7.152095e-05
 [671,] 0.0003012838 0.0001444298 6.264685e-05
 [672,] 0.0002190491 0.0001538050 4.511524e-05
 [673,] 0.0002190491 0.0001543573 4.516432e-05
 [674,] 0.0002186574 0.0001547170 4.521980e-05
 [675,] 0.0002131352 0.0002211184 6.176404e-05
 [676,] 0.0002645949 0.0001626767 5.205230e-05
 [677,] 0.0002129596 0.0002211353 6.170335e-05
 [678,] 0.0002549836 0.0002267388 7.146082e-05
 [679,] 0.0002549206 0.0002265139 7.143425e-05
 [680,] 0.0002126322 0.0002211223 6.165795e-05
 [681,] 0.0002546710 0.0002265307 7.140897e-05
 [682,] 0.0002124657 0.0002211118 6.164255e-05
 [683,] 0.0002547909 0.0002265477 7.141557e-05
 [684,] 0.0002654101 0.0001620596 5.188575e-05
 [685,] 0.0002122441 0.0002212471 6.150371e-05
 [686,] 0.0002133734 0.0002211090 6.184654e-05
 [687,] 0.0002529890 0.0002268573 7.132189e-05
 [688,] 0.0002546576 0.0002267211 7.141603e-05
 [689,] 0.0002121135 0.0002212186 6.149565e-05
 [690,] 0.0002435782 0.0002258576 6.939417e-05
 [691,] 0.0002121135 0.0002212186 6.149565e-05
 [692,] 0.0002135266 0.0002211065 6.188410e-05
 [693,] 0.0002233869 0.0001315501 4.144376e-05
 [694,] 0.0002639605 0.0001438394 5.606219e-05
 [695,] 0.0002135266 0.0002211090 6.187769e-05
 [696,] 0.0002183809 0.0002216896 6.284861e-05
 [697,] 0.0002188230 0.0002216809 6.293683e-05
 [698,] 0.0002633078 0.0001630124 5.234292e-05
 [699,] 0.0002183809 0.0002216809 6.285672e-05
 [700,] 0.0002133734 0.0002211090 6.184654e-05
 [701,] 0.0002183809 0.0002216809 6.285672e-05
 [702,] 0.0002183809 0.0002216809 6.285672e-05
 [703,] 0.0002133734 0.0002210993 6.188335e-05
 [704,] 0.0002182165 0.0002218695 6.260701e-05
 [705,] 0.0002177517 0.0002213170 6.231920e-05
 [706,] 0.0002651476 0.0001640506 5.230515e-05
 [707,] 0.0002638573 0.0001644139 5.255901e-05
 [708,] 0.0002132280 0.0002210995 6.187686e-05
 [709,] 0.0002130768 0.0002210995 6.184275e-05
 [710,] 0.0002130768 0.0002210995 6.184275e-05
 [711,] 0.0002130768 0.0002210995 6.184275e-05
 [712,] 0.0002132280 0.0002210995 6.187686e-05
 [713,] 0.0002130768 0.0002211016 6.185489e-05
 [714,] 0.0002128258 0.0002210987 6.177543e-05
 [715,] 0.0002175958 0.0002216498 6.274531e-05
 [716,] 0.0002179473 0.0002216498 6.280959e-05
 [717,] 0.0002793569 0.0001322721 4.753469e-05
 [718,] 0.0002549206 0.0002267734 7.138773e-05
 [719,] 0.0002233023 0.0002214002 6.365907e-05
 [720,] 0.0002231982 0.0002212594 6.358078e-05
 [721,] 0.0002236497 0.0002212402 6.369151e-05
 [722,] 0.0002240047 0.0002211876 6.384663e-05
 [723,] 0.0002222085 0.0002371451 6.218526e-05
 [724,] 0.0002222085 0.0002212606 6.379089e-05
 [725,] 0.0002549206 0.0002265746 7.135654e-05
 [726,] 0.0043153115 0.0001543391 9.399464e-03
 [727,] 0.0002222104 0.0002210195 6.348039e-05
 [728,] 0.0002625585 0.0001755365 5.572267e-05
 [729,] 0.0002236497 0.0002210123 6.377437e-05
 [730,] 0.0002636002 0.0001742459 5.499789e-05
 [731,] 0.0002236497 0.0002210123 6.377437e-05
 [732,] 0.0002233023 0.0002210054 6.372093e-05
 [733,] 0.0002216177 0.0002209927 6.341716e-05
 [734,] 0.0002138663 0.0001683345 4.710998e-05
 [735,] 0.0002546710 0.0002264158 7.130245e-05
 [736,] 0.0002215558 0.0002212575 6.370637e-05
 [737,] 0.0002222085 0.0002210123 6.349331e-05
 [738,] 0.0002229290 0.0002209927 6.367613e-05
 [739,] 0.0002857151 0.0001467842 5.190893e-05
 [740,] 0.0002229290 0.0002209766 6.371791e-05
 [741,] 0.0002227205 0.0002208906 6.349166e-05
 [742,] 0.0002222085 0.0002209868 6.354722e-05
 [743,] 0.0002545487 0.0002263965 7.129721e-05
 [744,] 0.0002214330 0.0002208108 6.339880e-05
 [745,] 0.0002229290 0.0002208022 6.372951e-05
 [746,] 0.0002197359 0.0002208584 6.297491e-05
 [747,] 0.0002229290 0.0002213055 6.302911e-05
 [748,] 0.0002523830 0.0002260780 7.109321e-05
 [749,] 0.0002634382 0.0001763356 5.557901e-05
 [750,] 0.0002225976 0.0002208258 6.359206e-05
 [751,] 0.0002644370 0.0001913683 5.905962e-05
 [752,] 0.0002641635 0.0001895761 5.872197e-05
 [753,] 0.0002524779 0.0002261754 7.109245e-05
 [754,] 0.0002225976 0.0002208584 6.352260e-05
 [755,] 0.0056124060 0.0001602507 1.363265e-02
 [756,] 0.0002197996 0.0002206278 6.310786e-05
 [757,] 0.0002195461 0.0002209183 6.286974e-05
 [758,] 0.0002525089 0.0002262164 7.109316e-05
 [759,] 0.0002524331 0.0002268656 7.107251e-05
 [760,] 0.0002544229 0.0002313500 7.339636e-05
 [761,] 0.0002223853 0.0002208995 6.341506e-05
 [762,] 0.0002526679 0.0002267369 7.098672e-05
 [763,] 0.0002544357 0.0002267631 7.126386e-05
 [764,] 0.0002225976 0.0002209703 6.336478e-05
 [765,] 0.0002641635 0.0001917682 5.928147e-05
 [766,] 0.0002225976 0.0002209819 6.335199e-05
 [767,] 0.0002240338 0.0001320643 4.174941e-05
 [768,] 0.0046810443 0.0001625828 1.163606e-02
 [769,] 0.0002225976 0.0002210450 6.328918e-05
 [770,] 0.0002126861 0.0001779126 4.904843e-05
 [771,] 0.0002220746 0.0002214432 6.294600e-05
 [772,] 0.0002544357 0.0002271005 7.129890e-05
 [773,] 0.0002220348 0.0002212482 6.318936e-05
 [774,] 0.0002634459 0.0001922159 5.974883e-05
 [775,] 0.0002544357 0.0002272069 7.129838e-05
 [776,] 0.0002203619 0.0001842744 4.916765e-05
 [777,] 0.0002225976 0.0002214263 6.315805e-05
 [778,] 0.0002225976 0.0002216688 6.302723e-05
 [779,] 0.0002636044 0.0001913683 5.944498e-05
 [780,] 0.0002159390 0.0001837862 5.021338e-05
 [781,] 0.0009856244 0.0001720018 2.732894e-03
 [782,] 0.0002544684 0.0002444393 7.771924e-05
 [783,] 0.0002632922 0.0001874044 5.856513e-05
 [784,] 0.0002525988 0.0002293474 7.162226e-05
 [785,] 0.0002526753 0.0002284733 7.157195e-05
 [786,] 0.0002545087 0.0002297644 7.170357e-05
 [787,] 0.0002642402 0.0001880129 5.841071e-05
 [788,] 0.0002553013 0.0002295870 7.191131e-05
 [789,] 0.0002532346 0.0002305949 7.183447e-05
 [790,] 0.0002549759 0.0002302001 7.199024e-05
 [791,] 0.0002548528 0.0002308055 7.208245e-05
 [792,] 0.0002222366 0.0002247740 6.320068e-05
 [793,] 0.0002535301 0.0002330443 7.231957e-05
 [794,] 0.0002547926 0.0002318079 7.226252e-05
 [795,] 0.0002547926 0.0002319996 7.230313e-05
 [796,] 0.0002543142 0.0002339593 7.241132e-05
 [797,] 0.0002551970 0.0002338598 7.221101e-05
 [798,] 0.0002551970 0.0002342151 7.226775e-05
 [799,] 0.0002002583 0.0001449826 4.442176e-05
 [800,] 0.0002539376 0.0002362911 7.271400e-05
 [801,] 0.0002540293 0.0002357559 7.280074e-05
 [802,] 0.0002210607 0.0002293765 6.317827e-05
 [803,] 0.0002324788 0.0001385713 4.465601e-05
 [804,] 0.0002543862 0.0002373800 7.311870e-05
 [805,] 0.0002543862 0.0002391554 7.340737e-05
 [806,] 0.0002660324 0.0002086588 6.314436e-05
 [807,] 0.0002550952 0.0002364681 7.315193e-05
 [808,] 0.0002551575 0.0002361985 7.305138e-05
 [809,] 0.0002543264 0.0002361406 7.300910e-05
 [810,] 0.0002216383 0.0002299779 6.341394e-05
 [811,] 0.0002209362 0.0002302503 6.341063e-05
 [812,] 0.0002665644 0.0002287025 6.786537e-05
 [813,] 0.0002710640 0.0001990350 6.743912e-05
 [814,] 0.0002227006 0.0002325972 6.370486e-05
 [815,] 0.0002549094 0.0002406681 7.402183e-05
 [816,] 0.0002328629 0.0001524277 4.954857e-05
 [817,] 0.0002548733 0.0002426313 7.452717e-05
 [818,] 0.0002549796 0.0002446617 7.488688e-05
 [819,] 0.0002558705 0.0002459589 7.489846e-05
 [820,] 0.0002224175 0.0002380880 6.400715e-05
 [821,] 0.0002721840 0.0002628412 8.458985e-05
 [822,] 0.0002561030 0.0002511100 7.589090e-05
 [823,] 0.0002207842 0.0002838909 6.438305e-05
 [824,] 0.0002557373 0.0002535294 7.654681e-05
 [825,] 0.0002663103 0.0002668662 7.781715e-05
 [826,] 0.0002547616 0.0002616419 7.897588e-05
 [827,] 0.0002547616 0.0002619992 7.905776e-05
 [828,] 0.0002548937 0.0002645277 7.949132e-05
 [829,] 0.0002556847 0.0002538689 7.674801e-05
 [830,] 0.0002582284 0.0001251466 4.425832e-05
 [831,] 0.0002771867 0.0001249904 4.476330e-05
 [832,] 0.0002080576 0.0014964642 3.720083e-04
 [833,] 0.0002768613 0.0001256905 4.637668e-05
 [834,] 0.0002072092 0.0014558564 3.535205e-04
 [835,] 0.0002823084 0.0001256679 4.675169e-05
 [836,] 0.0002092728 0.0015598364 4.048739e-04
 [837,] 0.0002081581 0.0015871656 3.960341e-04
 [838,] 0.0002581616 0.0001325011 4.277973e-05
 [839,] 0.0002615284 0.0001251548 4.457501e-05
 [840,] 0.0002089784 0.0015871656 4.072647e-04
 [841,] 0.0002089784 0.0016003807 4.102330e-04
 [842,] 0.0002631117 0.0001250599 4.457332e-05
 [843,] 0.0002631117 0.0001251548 4.469306e-05
 [844,] 0.0002647215 0.0001252530 4.493472e-05
 [845,] 0.0003636165 0.0009976183 8.661934e-04
 [846,] 0.0002092728 0.0015727795 4.078215e-04
 [847,] 0.0003745406 0.0009976183 9.000667e-04
 [848,] 0.0003690030 0.0009869785 8.722087e-04
 [849,] 0.0002599713 0.0001257825 4.517631e-05
 [850,] 0.0002576527 0.0001345275 4.321900e-05
 [851,] 0.0003662911 0.0010041038 8.825142e-04
 [852,] 0.0002095776 0.0014161701 3.739931e-04
 [853,] 0.0002089784 0.0014049237 3.646295e-04
 [854,] 0.0002663581 0.0001276421 4.724351e-05
 [855,] 0.0002615284 0.0001273508 4.653967e-05
 [856,] 0.0003629460 0.0010148955 8.826018e-04
 [857,] 0.0003690030 0.0010258324 9.130494e-04
 [858,] 0.0002086946 0.0013470885 3.482775e-04
 [859,] 0.0002089784 0.0013365018 3.490277e-04
 [860,] 0.0002076631 0.0012931251 3.242432e-04
 [861,] 0.0003662911 0.0009925186 8.724139e-04
 [862,] 0.0003662911 0.0009925186 8.724139e-04
 [863,] 0.0002072092 0.0012261397 3.036847e-04
 [864,] 0.0002680221 0.0001287709 4.844868e-05
 [865,] 0.0003662911 0.0009925186 8.724139e-04
 [866,] 0.0002680221 0.0001287709 4.844868e-05
 [867,] 0.0003475899 0.0009728450 7.953677e-04
 [868,] 0.0003662911 0.0009925186 8.724139e-04
 [869,] 0.0002714334 0.0001285991 4.860475e-05
 [870,] 0.0002248321 0.0003327877 7.630861e-05
 [871,] 0.0002477142 0.0001355069 4.096713e-05
 [872,] 0.0002473806 0.0001355069 4.098434e-05
 [873,] 0.0004277857 0.0006724801 7.222285e-04
 [874,] 0.0002487054 0.0001372411 4.117937e-05
 [875,] 0.0004402233 0.0006583725 7.290983e-04
 [876,] 0.0002195029 0.0011462046 2.241634e-04
 [877,] 0.0003714576 0.0008797111 7.737161e-04
 [878,] 0.0002198598 0.0011104975 2.158047e-04
 [879,] 0.0003799264 0.0008797111 7.960164e-04
 [880,] 0.0004537242 0.0006769405 7.825224e-04
 [881,] 0.0002487054 0.0001394143 4.152438e-05
 [882,] 0.0003799264 0.0008619174 7.774171e-04
 [883,] 0.0002186282 0.0009853934 2.050123e-04
 [884,] 0.0002201613 0.0011194998 2.151517e-04
 [885,] 0.0002199685 0.0009479333 1.891242e-04
 [886,] 0.0003977843 0.0007631530 7.131165e-04
 [887,] 0.0004941154 0.0005952417 7.366892e-04
 [888,] 0.0002226269 0.0001418253 4.340085e-05
 [889,] 0.0002213463 0.0001409122 4.341235e-05
 [890,] 0.0003657389 0.0006640348 5.795916e-04
 [891,] 0.0003675381 0.0010752850 9.598655e-04
 [892,] 0.0002172114 0.0001480938 4.323135e-05
 [893,] 0.0002170102 0.0001476763 4.319682e-05
 [894,] 0.0002637766 0.0001321062 5.045719e-05
 [895,] 0.0002439763 0.0001231861 4.013354e-05
 [896,] 0.0002709533 0.0002018464 4.999375e-05
 [897,] 0.0003809397 0.0006569673 5.677693e-04
 [898,] 0.0003632194 0.0006569673 5.349269e-04
 [899,] 0.0002165813 0.0001330247 4.025957e-05
 [900,] 0.0003878026 0.0007071678 6.320369e-04
 [901,] 0.0003820146 0.0007071678 6.208024e-04
 [902,] 0.0002478135 0.0026759358 1.095323e-03
 [903,] 0.0002150187 0.0001456406 4.388026e-05
 [904,] 0.0002864494 0.0004810324 2.868455e-04
 [905,] 0.0002181421 0.0028863394 5.030580e-04
 [906,] 0.0002819972 0.0001316005 4.170682e-05
 [907,] 0.0002345719 0.0001798547 4.979535e-05
 [908,] 0.0002413018 0.0006039647 2.591966e-04
 [909,] 0.0002109041 0.0005199510 1.788739e-04
 [910,] 0.0002505338 0.0005283538 2.426573e-04
 [911,] 0.0002185875 0.0015027682 2.804646e-04
 [912,] 0.0003153313 0.0002598499 7.972114e-05
 [913,] 0.0002185103 0.0014447675 2.735180e-04
 [914,] 0.0002511881 0.0005418192 2.503700e-04
 [915,] 0.0002348103 0.0001793956 4.986336e-05
 [916,] 0.0002503002 0.0005374410 2.466411e-04
 [917,] 0.0002356230 0.0001798547 4.984113e-05
 [918,] 0.0002503002 0.0005374410 2.466411e-04
 [919,] 0.0002152438 0.0005066570 1.841038e-04
 [920,] 0.0002711469 0.0001361862 4.260292e-05
 [921,] 0.0002152438 0.0005069095 1.840230e-04
 [922,] 0.0002421312 0.0001873212 4.953807e-05
 [923,] 0.0002168267 0.0007964454 1.671794e-04
 [924,] 0.0002722281 0.0001425501 4.378119e-05
 [925,] 0.0002211775 0.0005994922 1.624908e-04
 [926,] 0.0002077894 0.0006802258 1.183502e-04
 [927,] 0.0003147647 0.0001767919 6.218031e-05
 [928,] 0.0003147647 0.0001769395 6.166991e-05
 [929,] 0.0002629029 0.0006324734 3.117481e-04
 [930,] 0.0002629029 0.0006353045 3.132289e-04
 [931,] 0.0002023527 0.0006899086 1.324674e-04
 [932,] 0.0002637733 0.0006538356 3.252658e-04
 [933,] 0.0003134331 0.0001764929 6.172536e-05
 [934,] 0.0002738784 0.0001727824 5.082377e-05
 [935,] 0.0003134331 0.0001761633 6.151358e-05
 [936,] 0.0003111642 0.0001761633 6.132957e-05
 [937,] 0.0002020223 0.0006783638 1.319655e-04
 [938,] 0.0002732788 0.0001731795 5.099443e-05
 [939,] 0.0003104204 0.0001758341 6.106114e-05
 [940,] 0.0001998025 0.0006358899 1.278523e-04
 [941,] 0.0003104204 0.0001742019 5.595231e-05
 [942,] 0.0002613422 0.0005432971 2.609483e-04
 [943,] 0.0002728013 0.0001728285 5.099031e-05
 [944,] 0.0002772524 0.0001706805 4.983229e-05
 [945,] 0.0002776818 0.0001722762 5.013575e-05
 [946,] 0.0002625127 0.0005348000 2.602402e-04
 [947,] 0.0002712031 0.0001707977 5.079575e-05
 [948,] 0.0002696265 0.0005156415 2.635005e-04
 [949,] 0.0001992714 0.0006806738 1.372537e-04
 [950,] 0.0002661921 0.0005432971 2.724458e-04
 [951,] 0.0002589909 0.0005370071 2.540010e-04
 [952,] 0.0001997524 0.0008831979 1.666805e-04
 [953,] 0.0001992260 0.0008923424 1.712039e-04
 [954,] 0.0002719892 0.0001837399 5.348445e-05
 [955,] 0.0001992260 0.0008643852 1.664304e-04
 [956,] 0.0002994512 0.0001758339 5.493695e-05
 [957,] 0.0002608836 0.0003149317 1.227837e-04
 [958,] 0.0002994512 0.0001758747 5.510090e-05
 [959,] 0.0001989824 0.0008531759 1.659935e-04
 [960,] 0.0002297468 0.0006127396 2.344401e-04
 [961,] 0.0001992260 0.0008531759 1.646962e-04
 [962,] 0.0001991671 0.0006783327 1.372963e-04
 [963,] 0.0002994512 0.0001757395 5.511823e-05
 [964,] 0.0002289323 0.0005156471 1.955967e-04
 [965,] 0.0002632366 0.0004525111 2.182318e-04
 [966,] 0.0002988069 0.0001756057 5.512033e-05
 [967,] 0.0002738477 0.0001783574 5.206991e-05
 [968,] 0.0002757543 0.0001766947 5.140080e-05
 [969,] 0.0002270483 0.0005115177 1.899298e-04
 [970,] 0.0002260365 0.0005070264 1.860308e-04
 [971,] 0.0002265376 0.0005070264 1.871478e-04
 [972,] 0.0002275686 0.0005115177 1.910776e-04
 [973,] 0.0002260365 0.0005029894 1.845648e-04
 [974,] 0.0001997524 0.0007118702 1.403530e-04
 [975,] 0.0002006409 0.0006980769 1.351796e-04
 [976,] 0.0002006409 0.0006980769 1.351796e-04
 [977,] 0.0002966261 0.0001759256 5.520865e-05
 [978,] 0.0002689796 0.0002425638 7.771400e-05
 [979,] 0.0002581374 0.0004811774 2.242647e-04
 [980,] 0.0002001816 0.0007242054 1.403638e-04
 [981,] 0.0002972442 0.0001756521 5.525958e-05
 [982,] 0.0002030365 0.0005243350 1.548015e-04
 [983,] 0.0002052344 0.0005377246 1.659576e-04
 [984,] 0.0002268105 0.0004674474 1.731775e-04
 [985,] 0.0002564623 0.0004826608 2.219479e-04
 [986,] 0.0002260365 0.0004711020 1.729642e-04
 [987,] 0.0002037124 0.0005113876 1.536464e-04
 [988,] 0.0002728186 0.0001680068 5.003371e-05
 [989,] 0.0002273265 0.0004684494 1.744689e-04
 [990,] 0.0002984967 0.0001747594 5.563336e-05
 [991,] 0.0002273265 0.0004798402 1.786978e-04
 [992,] 0.0002273265 0.0004798402 1.786978e-04
 [993,] 0.0002278520 0.0004873901 1.825821e-04
 [994,] 0.0002916519 0.0008066755 4.717862e-04
 [995,] 0.0002253199 0.0005037772 1.831276e-04
 [996,] 0.0002683912 0.0001740587 5.849356e-05
 [997,] 0.0002000057 0.0007514132 1.505911e-04
 [998,] 0.0002692549 0.0003314568 1.414106e-04
 [999,] 0.0002984967 0.0001741311 5.599615e-05
[1000,] 0.0001995694 0.0006162506 1.299756e-04
[1001,] 0.0002004926 0.0006394211 1.301350e-04
[1002,] 0.0002273265 0.0004803818 1.787975e-04
[1003,] 0.0002994506 0.0001735622 5.620635e-05
[1004,] 0.0002279354 0.0004766922 1.775044e-04
[1005,] 0.0002582891 0.0005476101 2.570490e-04
[1006,] 0.0002284500 0.0004700272 1.759515e-04
[1007,] 0.0002991312 0.0001731180 5.635184e-05
[1008,] 0.0002284500 0.0004700272 1.759515e-04
[1009,] 0.0002007233 0.0005856179 1.203643e-04
[1010,] 0.0002002428 0.0005703914 1.194059e-04
[1011,] 0.0002295797 0.0005092439 1.942301e-04
[1012,] 0.0002276506 0.0004626119 1.716230e-04
[1013,] 0.0002997713 0.0001734528 5.652471e-05
[1014,] 0.0002012835 0.0005806484 1.179335e-04
[1015,] 0.0002289740 0.0004626119 1.741806e-04
[1016,] 0.0002664239 0.0003497509 1.471130e-04
[1017,] 0.0001980884 0.0006821677 1.522387e-04
[1018,] 0.0002266590 0.0006165782 2.352693e-04
[1019,] 0.0002504950 0.0001473818 4.668934e-05
[1020,] 0.0002792383 0.0002206875 6.827759e-05
[1021,] 0.0002272919 0.0006162741 2.369763e-04
[1022,] 0.0002049503 0.0006237410 1.168511e-04
[1023,] 0.0002983579 0.0001749903 6.444788e-05
[1024,] 0.0002260377 0.0006053747 2.297427e-04
[1025,] 0.0003497963 0.0001788121 7.360384e-05
[1026,] 0.0002675207 0.0001604784 4.287153e-05
[1027,] 0.0002027605 0.0003572213 7.755056e-05
[1028,] 0.0002033511 0.0003465725 7.673515e-05
[1029,] 0.0002067618 0.0004287927 1.385993e-04
[1030,] 0.0002025547 0.0005367184 1.090866e-04
[1031,] 0.0002026312 0.0005989099 1.184382e-04
[1032,] 0.0002029846 0.0005989099 1.176424e-04
[1033,] 0.0002084762 0.0004293443 1.423016e-04
[1034,] 0.0002016492 0.0003440574 7.816924e-05
[1035,] 0.0002040103 0.0004700720 1.459832e-04
[1036,] 0.0003098649 0.0002078913 6.227919e-05
[1037,] 0.0001986640 0.0015668389 2.918718e-04
[1038,] 0.0002647807 0.0002552152 9.996113e-05
[1039,] 0.0002495084 0.0014744955 6.417580e-04
[1040,] 0.0002493327 0.0001545415 4.842390e-05
[1041,] 0.0002490557 0.0001525833 4.831478e-05
[1042,] 0.0002487756 0.0014579090 6.290611e-04
[1043,] 0.0001987002 0.0007623365 1.613708e-04
[1044,] 0.0002496026 0.0001345084 4.331195e-05
[1045,] 0.0003073682 0.0002014918 6.297085e-05
[1046,] 0.0002491448 0.0001341994 4.339252e-05
[1047,] 0.0002487735 0.0001334639 4.319364e-05
[1048,] 0.0002459408 0.0014282744 5.954384e-04
[1049,] 0.0002485291 0.0001486624 4.759590e-05
[1050,] 0.0002488663 0.0001336891 4.313317e-05
[1051,] 0.0003063480 0.0001990823 6.346468e-05
[1052,] 0.0002445804 0.0014385303 5.894285e-04
[1053,] 0.0002505368 0.0001315108 4.275516e-05
[1054,] 0.0002426098 0.0012273604 4.928665e-04
[1055,] 0.0002445804 0.0014141944 5.798197e-04
[1056,] 0.0002445804 0.0014222502 5.830018e-04
[1057,] 0.0002030538 0.0008991507 1.615789e-04
[1058,] 0.0002432574 0.0014069192 5.669149e-04
[1059,] 0.0002440691 0.0014141944 5.759286e-04
[1060,] 0.0002099545 0.0013922964 3.417464e-04
[1061,] 0.0002494174 0.0001318934 4.301620e-05
[1062,] 0.0002432574 0.0014069192 5.669149e-04
[1063,] 0.0002492586 0.0001319419 4.291128e-05
[1064,] 0.0002413418 0.0016883584 6.574490e-04
[1065,] 0.0003199295 0.0002008385 6.425512e-05
[1066,] 0.0002426098 0.0014460053 5.769274e-04
[1067,] 0.0002426098 0.0014363813 5.728654e-04
[1068,] 0.0003291017 0.0001665371 7.248833e-05
[1069,] 0.0002533875 0.0002379141 9.435946e-05
[1070,] 0.0002491371 0.0001324328 4.332466e-05
[1071,] 0.0002497444 0.0001324899 4.341127e-05
[1072,] 0.0002426098 0.0015017319 5.977748e-04
[1073,] 0.0002519245 0.0002353919 9.226240e-05
[1074,] 0.0002519245 0.0002357308 9.243826e-05
[1075,] 0.0002504993 0.0002353919 9.150530e-05
[1076,] 0.0002498007 0.0002332819 9.005999e-05
[1077,] 0.0002787801 0.0009409458 5.082580e-04
[1078,] 0.0002491114 0.0002332700 8.964246e-05
[1079,] 0.0002406728 0.0019740459 7.529013e-04
[1080,] 0.0002498007 0.0002349896 9.087837e-05
[1081,] 0.0002407214 0.0019788530 7.545568e-04
[1082,] 0.0002478269 0.0002342894 8.947036e-05
[1083,] 0.0002401100 0.0020026704 7.560262e-04
[1084,] 0.0002371852 0.0017024688 6.202553e-04
[1085,] 0.0002394614 0.0002323612 8.398830e-05
[1086,] 0.0002335278 0.0002261591 7.793307e-05
[1087,] 0.0002072745 0.0002969550 6.435945e-05
[1088,] 0.0002067481 0.0002917220 6.384110e-05
[1089,] 0.0002052560 0.0002888387 6.428636e-05
[1090,] 0.0002047872 0.0002737569 6.210699e-05
[1091,] 0.0002293971 0.0002243266 7.474333e-05
[1092,] 0.0002412669 0.0033977301 1.271198e-03
[1093,] 0.0003135947 0.0002198324 6.402883e-05
[1094,] 0.0002279329 0.0002387533 7.898413e-05
[1095,] 0.0002602174 0.0001420514 5.609104e-05
[1096,] 0.0002302565 0.0002287731 7.694387e-05
[1097,] 0.0002255529 0.0002209297 7.099574e-05
[1098,] 0.0002287657 0.0002167991 7.116914e-05
[1099,] 0.0002326169 0.0002268522 7.698454e-05
[1100,] 0.0002294539 0.0002196700 7.266452e-05
[1101,] 0.0002487735 0.0001950190 6.409369e-05
[1102,] 0.0002308137 0.0002137114 7.102527e-05
[1103,] 0.0003241301 0.0002653447 6.693561e-05
[1104,] 0.0002487494 0.0004926271 2.076708e-04
[1105,] 0.0003566650 0.0014880136 1.401950e-03
[1106,] 0.0002545876 0.0002448126 7.622928e-05
[1107,] 0.0003216427 0.0002951750 1.798650e-04
[1108,] 0.0002511890 0.0004273927 1.823575e-04
[1109,] 0.0003653106 0.0015892879 1.564680e-03
[1110,] 0.0003259939 0.0002702834 1.631818e-04
[1111,] 0.0002801635 0.0001347224 4.914064e-05
[1112,] 0.0003259939 0.0002497257 1.474160e-04
[1113,] 0.0003732033 0.0002389189 1.576144e-04
[1114,] 0.0002568038 0.0003124751 9.059422e-05
[1115,] 0.0002830525 0.0001315175 4.661555e-05
[1116,] 0.0004325465 0.0013473409 1.672997e-03
[1117,] 0.0002747010 0.0003544418 1.763037e-04
[1118,] 0.0004292667 0.0012709664 1.549792e-03
[1119,] 0.0004251565 0.0012709664 1.528679e-03
[1120,] 0.0002793486 0.0004253513 2.239711e-04
[1121,] 0.0004067883 0.0012696026 1.436792e-03
[1122,] 0.0002850806 0.0001343558 4.383756e-05
[1123,] 0.0002815621 0.0004581421 2.465667e-04
[1124,] 0.0002815621 0.0004349971 2.323276e-04
[1125,] 0.0002825463 0.0004349971 2.337006e-04
[1126,] 0.0002815621 0.0004328835 2.310312e-04
[1127,] 0.0002815621 0.0004328835 2.310312e-04
[1128,] 0.0004846380 0.0011083841 1.581215e-03
[1129,] 0.0002453779 0.0001677460 5.870892e-05
[1130,] 0.0004841005 0.0010925589 1.552069e-03
[1131,] 0.0002889613 0.0001352904 4.388719e-05
[1132,] 0.0002864883 0.0004682590 2.604298e-04
[1133,] 0.0002916818 0.0004638191 2.654351e-04
[1134,] 0.0002916818 0.0004682590 2.683841e-04
[1135,] 0.0002388516 0.0001410189 4.272144e-05
[1136,] 0.0002513579 0.0003189447 9.448626e-05
[1137,] 0.0002873881 0.0001348451 4.478393e-05
[1138,] 0.0003015956 0.0004985734 2.970447e-04
[1139,] 0.0002875262 0.0004384559 2.428532e-04
[1140,] 0.0002828872 0.0006695248 4.007404e-04
[1141,] 0.0002794792 0.0004306122 2.263448e-04
[1142,] 0.0002785474 0.0004268857 2.228383e-04
[1143,] 0.0002794792 0.0004268857 2.241220e-04
[1144,] 0.0002524314 0.0002992234 8.722053e-05
[1145,] 0.0002823359 0.0004287103 2.291585e-04
[1146,] 0.0002823359 0.0004287103 2.291585e-04
[1147,] 0.0002841934 0.0004328081 2.342641e-04
[1148,] 0.0002813733 0.0004287103 2.278360e-04
[1149,] 0.0002813733 0.0004431528 2.365839e-04
[1150,] 0.0002833088 0.0004287103 2.304914e-04
[1151,] 0.0002785474 0.0004268857 2.228383e-04
[1152,] 0.0002484328 0.0001469824 4.329489e-05
[1153,] 0.0002794792 0.0004232501 2.219520e-04
[1154,] 0.0002794792 0.0004250393 2.230303e-04
[1155,] 0.0002476078 0.0001457831 4.326754e-05
[1156,] 0.0002841934 0.0004212757 2.270796e-04
[1157,] 0.0002833088 0.0004270409 2.294839e-04
[1158,] 0.0002841934 0.0004250393 2.294346e-04
[1159,] 0.0002872042 0.0004290570 2.360514e-04
[1160,] 0.0002523247 0.0003186470 9.300800e-05
[1161,] 0.0002876158 0.0001374675 4.407931e-05
[1162,] 0.0002858995 0.0004327249 2.361592e-04
[1163,] 0.0002585913 0.0006263145 3.165736e-04
[1164,] 0.0002836650 0.0004804695 2.629054e-04
[1165,] 0.0002817383 0.0001370741 4.407913e-05
[1166,] 0.0002908590 0.0004575585 2.594770e-04
[1167,] 0.0002853646 0.0001372035 4.455049e-05
[1168,] 0.0002637759 0.0001403663 4.307859e-05
[1169,] 0.0002585841 0.0004130267 1.653663e-04
[1170,] 0.0002456072 0.0001351213 4.425732e-05
[1171,] 0.0002135116 0.0004092773 1.372621e-04
[1172,] 0.0002536742 0.0004902358 1.741761e-04
[1173,] 0.0002929362 0.0002661411 1.357665e-04
[1174,] 0.0003167866 0.0015217096 1.173130e-03
[1175,] 0.0003038232 0.0012155568 8.235479e-04
[1176,] 0.0002740005 0.0015183809 8.653456e-04
[1177,] 0.0002450599 0.0010531392 4.681652e-04
[1178,] 0.0002262008 0.0010205622 3.745505e-04
[1179,] 0.0002583626 0.0002417474 7.694741e-05
[1180,] 0.0002426916 0.0009223392 4.027480e-04
[1181,] 0.0002452079 0.0001392065 4.108988e-05
[1182,] 0.0002580336 0.0002411526 7.768235e-05
[1183,] 0.0002293731 0.0010444990 3.998021e-04
[1184,] 0.0002757103 0.0017144346 9.941297e-04
[1185,] 0.0002779961 0.0017144346 1.010352e-03
[1186,] 0.0002589980 0.0002377727 7.520631e-05
[1187,] 0.0002792217 0.0018128488 1.080307e-03
[1188,] 0.0002464044 0.0001388006 4.069585e-05
[1189,] 0.0002468863 0.0001388818 4.061190e-05
[1190,] 0.0002287686 0.0009968531 3.790427e-04
[1191,] 0.0002583682 0.0002365539 7.579414e-05
[1192,] 0.0002842828 0.0014395788 8.773475e-04
[1193,] 0.0002478690 0.0001395892 4.073408e-05
[1194,] 0.0002829934 0.0014542772 8.794305e-04
[1195,] 0.0002483195 0.0001399173 4.075706e-05
[1196,] 0.0002692533 0.0009992973 5.549968e-04
[1197,] 0.0002699761 0.0009630359 5.373377e-04
[1198,] 0.0002792217 0.0016028477 9.503444e-04
[1199,] 0.0002868838 0.0002899169 1.185653e-04
[1200,] 0.0002078741 0.0010833200 2.372350e-04
[1201,] 0.0002491538 0.0001445984 4.149541e-05
[1202,] 0.0002001137 0.0009035569 2.015483e-04
[1203,] 0.0002191666 0.0017920678 5.590969e-04
[1204,] 0.0002203333 0.0020629841 6.526467e-04
[1205,] 0.0002639962 0.0002420519 8.120425e-05
[1206,] 0.0002183786 0.0020072319 6.072026e-04
[1207,] 0.0001990037 0.0006108834 1.035576e-04
[1208,] 0.0002676671 0.0002402952 7.722158e-05
[1209,] 0.0002705009 0.0001517341 4.192262e-05
[1210,] 0.0002718078 0.0001508761 4.177820e-05
[1211,] 0.0001983008 0.0005847190 1.027113e-04
[1212,] 0.0002653554 0.0002393814 7.728168e-05
[1213,] 0.0002732106 0.0001508761 4.173096e-05
[1214,] 0.0002698885 0.0001513028 4.195564e-05
[1215,] 0.0001968623 0.0004995277 1.122476e-04
[1216,] 0.0001969457 0.0004854488 1.029085e-04
[1217,] 0.0002718352 0.0001479199 4.151085e-05
[1218,] 0.0002327429 0.0005820645 9.365939e-05
[1219,] 0.0002718352 0.0001491414 4.172356e-05
[1220,] 0.0002319369 0.0006680636 1.037299e-04
[1221,] 0.0002626899 0.0002393668 7.761741e-05
[1222,] 0.0001978726 0.0005115038 1.105312e-04
[1223,] 0.0002291196 0.0006282435 1.023093e-04
[1224,] 0.0002020778 0.0005457766 9.258033e-05
[1225,] 0.0002738953 0.0001462279 4.160940e-05
[1226,] 0.0002045103 0.0005183922 8.619186e-05
[1227,] 0.0002349602 0.0006107668 9.612335e-05
[1228,] 0.0001982789 0.0003926559 8.652781e-05
[1229,] 0.0002617849 0.0002398184 7.718307e-05
[1230,] 0.0002317753 0.0003725564 1.399747e-04
[1231,] 0.0002401459 0.0006849364 1.003292e-04
[1232,] 0.0002610675 0.0003114715 9.480015e-05
[1233,] 0.0002962445 0.0001583286 4.115675e-05
[1234,] 0.0002641219 0.0002419774 7.759293e-05
[1235,] 0.0002362120 0.0004067893 6.337863e-05
[1236,] 0.0002263643 0.0001860677 5.504875e-05
[1237,] 0.0002797848 0.0002549455 8.769914e-05
[1238,] 0.0002634578 0.0002619261 9.311828e-05
[1239,] 0.0002666249 0.0002664993 9.788585e-05
[1240,] 0.0002475873 0.0003913110 1.421517e-04
[1241,] 0.0002401238 0.0002471189 8.050339e-05
[1242,] 0.0002442476 0.0007600861 3.391380e-04
[1243,] 0.0002500404 0.0003382317 1.267454e-04
[1244,] 0.0002663785 0.0016421092 9.040229e-04
[1245,] 0.0002598233 0.0003739895 1.586668e-04
[1246,] 0.0002403402 0.0002346855 7.775696e-05
[1247,] 0.0002662231 0.0002869352 1.080136e-04
[1248,] 0.0002297627 0.0005792655 2.150415e-04
[1249,] 0.0002503431 0.0013553630 6.466644e-04
[1250,] 0.0002318032 0.0003417687 1.040187e-04
[1251,] 0.0005054334 0.0002078132 1.600889e-04
[1252,] 0.0004726516 0.0002679021 2.307936e-04
[1253,] 0.0004517461 0.0003087430 2.693648e-04
[1254,] 0.0005640650 0.0001906069 1.488910e-04
[1255,] 0.0005478025 0.0001977176 1.552858e-04
[1256,] 0.0005502208 0.0001915755 1.476100e-04
[1257,] 0.0005074213 0.0010651290 1.447070e-03
[1258,] 0.0004995255 0.0002819589 2.594171e-04
[1259,] 0.0005805873 0.0001868845 1.468160e-04
[1260,] 0.0006206728 0.0001837423 1.489963e-04
[1261,] 0.0005643272 0.0001935037 1.532404e-04
[1262,] 0.0004545070 0.0003158410 2.815858e-04
[1263,] 0.0004914690 0.0014566338 1.985610e-03
[1264,] 0.0005392228 0.0001916668 1.463679e-04
[1265,] 0.0005484250 0.0001855561 1.402491e-04
[1266,] 0.0005533653 0.0001881590 1.443816e-04
[1267,] 0.0004495223 0.0013623079 1.649458e-03
[1268,] 0.0005247903 0.0018803824 2.880080e-03
[1269,] 0.0005020306 0.0018803824 2.729221e-03
[1270,] 0.0005247903 0.0019263711 2.961724e-03
[1271,] 0.0006014741 0.0001914288 1.571595e-04
[1272,] 0.0005743028 0.0001820506 1.401957e-04
[1273,] 0.0005957752 0.0001887820 1.525952e-04
[1274,] 0.0005421990 0.0019470676 3.115210e-03
[1275,] 0.0005689843 0.0001806819 1.375952e-04
[1276,] 0.0006013793 0.0008715590 1.280703e-03
[1277,] 0.0004786529 0.0018665482 2.549915e-03
[1278,] 0.0006014741 0.0001876521 1.518512e-04
[1279,] 0.0005689843 0.0001792931 1.357351e-04
[1280,] 0.0005689843 0.0001859630 1.444084e-04
[1281,] 0.0004518815 0.0018043714 2.288847e-03
[1282,] 0.0002209966 0.0006227382 1.968219e-04
[1283,] 0.0003556410 0.0002145256 1.303092e-04
[1284,] 0.0002635678 0.0002727514 1.304821e-04
[1285,] 0.0002864080 0.0001997614 7.012936e-05
[1286,] 0.0003382914 0.0002757144 1.786378e-04
[1287,] 0.0003354862 0.0002769656 1.782148e-04
[1288,] 0.0003327252 0.0002704217 1.714923e-04
[1289,] 0.0003354862 0.0002687494 1.715123e-04
[1290,] 0.0003760716 0.0023406548 2.381368e-03
[1291,] 0.0003346000 0.0002537297 1.546816e-04
[1292,] 0.0003354862 0.0002704218 1.728756e-04
[1293,] 0.0003382914 0.0002587475 1.646651e-04
[1294,] 0.0003382914 0.0002539749 1.607440e-04
[1295,] 0.0003440374 0.0002524666 1.620292e-04
[1296,] 0.0003392914 0.0002492015 1.530893e-04
[1297,] 0.0003440374 0.0002509733 1.607774e-04
[1298,] 0.0003392914 0.0002477699 1.519403e-04
[1299,] 0.0003693294 0.0029437936 2.970719e-03
[1300,] 0.0003660444 0.0029421353 2.904312e-03
[1301,] 0.0002942958 0.0002091929 7.996342e-05
[1302,] 0.0002797403 0.0001691259 6.145693e-05
[1303,] 0.0002633670 0.0002147498 8.616527e-05
[1304,] 0.0004301676 0.0025053458 3.099829e-03
[1305,] 0.0004174516 0.0025303305 3.007435e-03
[1306,] 0.0003631863 0.0002038645 1.235769e-04
[1307,] 0.0003604985 0.0002049553 1.237740e-04
[1308,] 0.0003511861 0.0021360793 1.942769e-03
[1309,] 0.0004271304 0.0009148081 9.719826e-04
[1310,] 0.0002618383 0.0004412523 2.269316e-04
[1311,] 0.0002712427 0.0003058891 1.122745e-04
[1312,] 0.0002620511 0.0001794703 7.657017e-05
[1313,] 0.0002682037 0.0003169752 1.095228e-04
[1314,] 0.0005860265 0.0001801226 1.185927e-04
[1315,] 0.0002497066 0.0004683500 2.251164e-04
[1316,] 0.0002706594 0.0003086678 1.122372e-04
[1317,] 0.0002607301 0.0001782106 7.553857e-05
[1318,] 0.0002580274 0.0001776646 7.447113e-05
[1319,] 0.0002699971 0.0003137740 1.125286e-04
[1320,] 0.0002651047 0.0001780488 7.783617e-05
[1321,] 0.0002697079 0.0002617591 9.258467e-05
[1322,] 0.0002594293 0.0001748657 7.330594e-05
[1323,] 0.0002580703 0.0001790209 7.654858e-05
[1324,] 0.0002594293 0.0001728053 7.209758e-05
[1325,] 0.0002594293 0.0001728053 7.209758e-05
[1326,] 0.0002473716 0.0004260065 2.014280e-04
[1327,] 0.0002700316 0.0002764680 9.882813e-05
[1328,] 0.0002778079 0.0002050083 6.565181e-05
[1329,] 0.0002700664 0.0002764680 9.889102e-05
[1330,] 0.0002545441 0.0001753929 7.229015e-05
[1331,] 0.0002773671 0.0002105223 6.806657e-05
[1332,] 0.0002699341 0.0002750523 9.811773e-05
```
