## Supplementary material for "Characterization of shared and ancestry-specific signals driving complex traits using multi-ancestry fine-mapping": s2_data_1kg.pvar

```
##FILTER=<ID=PASS,Description="All filters passed">
##reference=ftp://ftp.1000genomes.ebi.ac.uk//vol1/ftp/technical/reference/phase2_reference_assembly_sequence/hs37d5.fa.gz
##contig=<ID=8,assembly=b37,length=146364022>
##ALT=<ID=CNV,Description="Copy Number Polymorphism">
##ALT=<ID=DEL,Description="Deletion">
##ALT=<ID=DUP,Description="Duplication">
##ALT=<ID=INS:ME:ALU,Description="Insertion of ALU element">
##ALT=<ID=INS:ME:LINE1,Description="Insertion of LINE1 element">
##ALT=<ID=INS:ME:SVA,Description="Insertion of SVA element">
##ALT=<ID=INS:MT,Description="Nuclear Mitochondrial Insertion">
##ALT=<ID=INV,Description="Inversion">
##ALT=<ID=CN0,Description="Copy number allele: 0 copies">
##ALT=<ID=CN1,Description="Copy number allele: 1 copy">
##ALT=<ID=CN2,Description="Copy number allele: 2 copies">
##ALT=<ID=CN3,Description="Copy number allele: 3 copies">
##ALT=<ID=CN4,Description="Copy number allele: 4 copies">
##ALT=<ID=CN5,Description="Copy number allele: 5 copies">
##ALT=<ID=CN6,Description="Copy number allele: 6 copies">
##ALT=<ID=CN7,Description="Copy number allele: 7 copies">
##ALT=<ID=CN8,Description="Copy number allele: 8 copies">
##ALT=<ID=CN9,Description="Copy number allele: 9 copies">
##ALT=<ID=CN10,Description="Copy number allele: 10 copies">
##ALT=<ID=CN11,Description="Copy number allele: 11 copies">
##ALT=<ID=CN12,Description="Copy number allele: 12 copies">
##ALT=<ID=CN13,Description="Copy number allele: 13 copies">
##ALT=<ID=CN14,Description="Copy number allele: 14 copies">
##ALT=<ID=CN15,Description="Copy number allele: 15 copies">
##ALT=<ID=CN16,Description="Copy number allele: 16 copies">
##ALT=<ID=CN17,Description="Copy number allele: 17 copies">
##ALT=<ID=CN18,Description="Copy number allele: 18 copies">
##ALT=<ID=CN19,Description="Copy number allele: 19 copies">
##ALT=<ID=CN20,Description="Copy number allele: 20 copies">
##ALT=<ID=CN21,Description="Copy number allele: 21 copies">
##ALT=<ID=CN22,Description="Copy number allele: 22 copies">
##ALT=<ID=CN23,Description="Copy number allele: 23 copies">
##ALT=<ID=CN24,Description="Copy number allele: 24 copies">
##ALT=<ID=CN25,Description="Copy number allele: 25 copies">
##ALT=<ID=CN26,Description="Copy number allele: 26 copies">
##ALT=<ID=CN27,Description="Copy number allele: 27 copies">
##ALT=<ID=CN28,Description="Copy number allele: 28 copies">
##ALT=<ID=CN29,Description="Copy number allele: 29 copies">
##ALT=<ID=CN30,Description="Copy number allele: 30 copies">
##ALT=<ID=CN31,Description="Copy number allele: 31 copies">
##ALT=<ID=CN32,Description="Copy number allele: 32 copies">
##ALT=<ID=CN33,Description="Copy number allele: 33 copies">
##ALT=<ID=CN34,Description="Copy number allele: 34 copies">
##ALT=<ID=CN35,Description="Copy number allele: 35 copies">
##ALT=<ID=CN36,Description="Copy number allele: 36 copies">
##ALT=<ID=CN37,Description="Copy number allele: 37 copies">
##ALT=<ID=CN38,Description="Copy number allele: 38 copies">
##ALT=<ID=CN39,Description="Copy number allele: 39 copies">
##ALT=<ID=CN40,Description="Copy number allele: 40 copies">
##ALT=<ID=CN41,Description="Copy number allele: 41 copies">
##ALT=<ID=CN42,Description="Copy number allele: 42 copies">
##ALT=<ID=CN43,Description="Copy number allele: 43 copies">
##ALT=<ID=CN44,Description="Copy number allele: 44 copies">
##ALT=<ID=CN45,Description="Copy number allele: 45 copies">
##ALT=<ID=CN46,Description="Copy number allele: 46 copies">
##ALT=<ID=CN47,Description="Copy number allele: 47 copies">
##ALT=<ID=CN48,Description="Copy number allele: 48 copies">
##ALT=<ID=CN49,Description="Copy number allele: 49 copies">
##ALT=<ID=CN50,Description="Copy number allele: 50 copies">
##ALT=<ID=CN51,Description="Copy number allele: 51 copies">
##ALT=<ID=CN52,Description="Copy number allele: 52 copies">
##ALT=<ID=CN53,Description="Copy number allele: 53 copies">
##ALT=<ID=CN54,Description="Copy number allele: 54 copies">
##ALT=<ID=CN55,Description="Copy number allele: 55 copies">
##ALT=<ID=CN56,Description="Copy number allele: 56 copies">
##ALT=<ID=CN57,Description="Copy number allele: 57 copies">
##ALT=<ID=CN58,Description="Copy number allele: 58 copies">
##ALT=<ID=CN59,Description="Copy number allele: 59 copies">
##ALT=<ID=CN60,Description="Copy number allele: 60 copies">
##ALT=<ID=CN61,Description="Copy number allele: 61 copies">
##ALT=<ID=CN62,Description="Copy number allele: 62 copies">
##ALT=<ID=CN63,Description="Copy number allele: 63 copies">
##ALT=<ID=CN64,Description="Copy number allele: 64 copies">
##ALT=<ID=CN65,Description="Copy number allele: 65 copies">
##ALT=<ID=CN66,Description="Copy number allele: 66 copies">
##ALT=<ID=CN67,Description="Copy number allele: 67 copies">
##ALT=<ID=CN68,Description="Copy number allele: 68 copies">
##ALT=<ID=CN69,Description="Copy number allele: 69 copies">
##ALT=<ID=CN70,Description="Copy number allele: 70 copies">
##ALT=<ID=CN71,Description="Copy number allele: 71 copies">
##ALT=<ID=CN72,Description="Copy number allele: 72 copies">
##ALT=<ID=CN73,Description="Copy number allele: 73 copies">
##ALT=<ID=CN74,Description="Copy number allele: 74 copies">
##ALT=<ID=CN75,Description="Copy number allele: 75 copies">
##ALT=<ID=CN76,Description="Copy number allele: 76 copies">
##ALT=<ID=CN77,Description="Copy number allele: 77 copies">
##ALT=<ID=CN78,Description="Copy number allele: 78 copies">
##ALT=<ID=CN79,Description="Copy number allele: 79 copies">
##ALT=<ID=CN80,Description="Copy number allele: 80 copies">
##ALT=<ID=CN81,Description="Copy number allele: 81 copies">
##ALT=<ID=CN82,Description="Copy number allele: 82 copies">
##ALT=<ID=CN83,Description="Copy number allele: 83 copies">
##ALT=<ID=CN84,Description="Copy number allele: 84 copies">
##ALT=<ID=CN85,Description="Copy number allele: 85 copies">
##ALT=<ID=CN86,Description="Copy number allele: 86 copies">
##ALT=<ID=CN87,Description="Copy number allele: 87 copies">
##ALT=<ID=CN88,Description="Copy number allele: 88 copies">
##ALT=<ID=CN89,Description="Copy number allele: 89 copies">
##ALT=<ID=CN90,Description="Copy number allele: 90 copies">
##ALT=<ID=CN91,Description="Copy number allele: 91 copies">
##ALT=<ID=CN92,Description="Copy number allele: 92 copies">
##ALT=<ID=CN93,Description="Copy number allele: 93 copies">
##ALT=<ID=CN94,Description="Copy number allele: 94 copies">
##ALT=<ID=CN95,Description="Copy number allele: 95 copies">
##ALT=<ID=CN96,Description="Copy number allele: 96 copies">
##ALT=<ID=CN97,Description="Copy number allele: 97 copies">
##ALT=<ID=CN98,Description="Copy number allele: 98 copies">
##ALT=<ID=CN99,Description="Copy number allele: 99 copies">
##ALT=<ID=CN100,Description="Copy number allele: 100 copies">
##ALT=<ID=CN101,Description="Copy number allele: 101 copies">
##ALT=<ID=CN102,Description="Copy number allele: 102 copies">
##ALT=<ID=CN103,Description="Copy number allele: 103 copies">
##ALT=<ID=CN104,Description="Copy number allele: 104 copies">
##ALT=<ID=CN105,Description="Copy number allele: 105 copies">
##ALT=<ID=CN106,Description="Copy number allele: 106 copies">
##ALT=<ID=CN107,Description="Copy number allele: 107 copies">
##ALT=<ID=CN108,Description="Copy number allele: 108 copies">
##ALT=<ID=CN109,Description="Copy number allele: 109 copies">
##ALT=<ID=CN110,Description="Copy number allele: 110 copies">
##ALT=<ID=CN111,Description="Copy number allele: 111 copies">
##ALT=<ID=CN112,Description="Copy number allele: 112 copies">
##ALT=<ID=CN113,Description="Copy number allele: 113 copies">
##ALT=<ID=CN114,Description="Copy number allele: 114 copies">
##ALT=<ID=CN115,Description="Copy number allele: 115 copies">
##ALT=<ID=CN116,Description="Copy number allele: 116 copies">
##ALT=<ID=CN117,Description="Copy number allele: 117 copies">
##ALT=<ID=CN118,Description="Copy number allele: 118 copies">
##ALT=<ID=CN119,Description="Copy number allele: 119 copies">
##ALT=<ID=CN120,Description="Copy number allele: 120 copies">
##ALT=<ID=CN121,Description="Copy number allele: 121 copies">
##ALT=<ID=CN122,Description="Copy number allele: 122 copies">
##ALT=<ID=CN123,Description="Copy number allele: 123 copies">
##ALT=<ID=CN124,Description="Copy number allele: 124 copies">
##INFO=<ID=CIEND,Number=2,Type=Integer,Description="Confidence interval around END for imprecise variants">
##INFO=<ID=CIPOS,Number=2,Type=Integer,Description="Confidence interval around POS for imprecise variants">
##INFO=<ID=CS,Number=1,Type=String,Description="Source call set.">
##INFO=<ID=END,Number=1,Type=Integer,Description="End coordinate of this variant">
##INFO=<ID=IMPRECISE,Number=0,Type=Flag,Description="Imprecise structural variation">
##INFO=<ID=MC,Number=.,Type=String,Description="Merged calls.">
##INFO=<ID=MEINFO,Number=4,Type=String,Description="Mobile element info of the form NAME,START,END<POLARITY; If there is only 5' OR 3' support for this call, will be NULL NULL for START and END">
##INFO=<ID=MEND,Number=1,Type=Integer,Description="Mitochondrial end coordinate of inserted sequence">
##INFO=<ID=MLEN,Number=1,Type=Integer,Description="Estimated length of mitochondrial insert">
##INFO=<ID=MSTART,Number=1,Type=Integer,Description="Mitochondrial start coordinate of inserted sequence">
##INFO=<ID=SVLEN,Number=.,Type=Integer,Description="SV length. It is only calculated for structural variation MEIs. For other types of SVs; one may calculate the SV length by INFO:END-START+1, or by finding the difference between lengthes of REF and ALT alleles">
##INFO=<ID=SVTYPE,Number=1,Type=String,Description="Type of structural variant">
##INFO=<ID=TSD,Number=1,Type=String,Description="Precise Target Site Duplication for bases, if unknown, value will be NULL">
##INFO=<ID=AC,Number=A,Type=Integer,Description="Total number of alternate alleles in called genotypes">
##INFO=<ID=AF,Number=A,Type=Float,Description="Estimated allele frequency in the range (0,1)">
##INFO=<ID=NS,Number=1,Type=Integer,Description="Number of samples with data">
##INFO=<ID=AN,Number=1,Type=Integer,Description="Total number of alleles in called genotypes">
##INFO=<ID=EAS_AF,Number=A,Type=Float,Description="Allele frequency in the EAS populations calculated from AC and AN, in the range (0,1)">
##INFO=<ID=EUR_AF,Number=A,Type=Float,Description="Allele frequency in the EUR populations calculated from AC and AN, in the range (0,1)">
##INFO=<ID=AFR_AF,Number=A,Type=Float,Description="Allele frequency in the AFR populations calculated from AC and AN, in the range (0,1)">
##INFO=<ID=AMR_AF,Number=A,Type=Float,Description="Allele frequency in the AMR populations calculated from AC and AN, in the range (0,1)">
##INFO=<ID=SAS_AF,Number=A,Type=Float,Description="Allele frequency in the SAS populations calculated from AC and AN, in the range (0,1)">
##INFO=<ID=DP,Number=1,Type=Integer,Description="Total read depth; only low coverage data were counted towards the DP, exome data were not used">
##INFO=<ID=AA,Number=1,Type=String,Description="Ancestral Allele. Format: AA|REF|ALT|IndelType. AA: Ancestral allele, REF:Reference Allele, ALT:Alternate Allele, IndelType:Type of Indel (REF, ALT and IndelType are only defined for indels)">
##INFO=<ID=VT,Number=.,Type=String,Description="indicates what type of variant the line represents">
##INFO=<ID=EX_TARGET,Number=0,Type=Flag,Description="indicates whether a variant is within the exon pull down target boundaries">
##INFO=<ID=MULTI_ALLELIC,Number=0,Type=Flag,Description="indicates whether a site is multi-allelic">
#CHROM	POS	ID	REF	ALT	QUAL	FILTER	INFO
8	65108947	rs61125876	A	T	100	PASS	AC=429;AF=0.0856629;AN=5008;NS=2504;DP=19406;EAS_AF=0.1032;AMR_AF=0.0274;AFR_AF=0.1906;EUR_AF=0.006;SAS_AF=0.0491;AA=A|||;VT=SNP
8	65109177	rs6994950	C	T	100	PASS	AC=4292;AF=0.857029;AN=5008;NS=2504;DP=19955;EAS_AF=0.7827;AMR_AF=0.8804;AFR_AF=0.8245;EUR_AF=0.9125;SAS_AF=0.9039;AA=T|||;VT=SNP
8	65109224	rs61518228	C	T	100	PASS	AC=429;AF=0.0856629;AN=5008;NS=2504;DP=20545;EAS_AF=0.1032;AMR_AF=0.0274;AFR_AF=0.1906;EUR_AF=0.006;SAS_AF=0.0491;AA=C|||;VT=SNP
8	65111246	rs78233284	A	G	100	PASS	AC=151;AF=0.0301518;AN=5008;NS=2504;DP=16485;EAS_AF=0.1101;AMR_AF=0;AFR_AF=0;EUR_AF=0;SAS_AF=0.0409;AA=A|||;VT=SNP
8	65113630	rs184603859	G	C	100	PASS	AC=8;AF=0.00159744;AN=5008;NS=2504;DP=20121;EAS_AF=0.002;AMR_AF=0;AFR_AF=0;EUR_AF=0.006;SAS_AF=0;AA=G|||;VT=SNP
8	65113794	rs6983216	C	A	100	PASS	AC=1262;AF=0.251997;AN=5008;NS=2504;DP=18172;EAS_AF=0.4821;AMR_AF=0.0908;AFR_AF=0.2549;EUR_AF=0.1143;SAS_AF=0.2669;AA=C|||;VT=SNP
8	65114171	rs1485508	A	C	100	PASS	AC=2611;AF=0.521366;AN=5008;NS=2504;DP=19708;EAS_AF=0.2996;AMR_AF=0.7608;AFR_AF=0.2927;EUR_AF=0.7684;SAS_AF=0.635;AA=A|||;VT=SNP
8	65115733	rs13268763	T	C	100	PASS	AC=2605;AF=0.520168;AN=5008;NS=2504;DP=17735;EAS_AF=0.2996;AMR_AF=0.7651;AFR_AF=0.295;EUR_AF=0.7654;SAS_AF=0.6258;AA=T|||;VT=SNP
8	65115774	rs7014089	T	C	100	PASS	AC=528;AF=0.105431;AN=5008;NS=2504;DP=17540;EAS_AF=0.2817;AMR_AF=0.0115;AFR_AF=0.1407;EUR_AF=0.003;SAS_AF=0.0481;AA=T|||;VT=SNP
8	65116073	rs936794	A	G	100	PASS	AC=528;AF=0.105431;AN=5008;NS=2504;DP=17610;EAS_AF=0.2817;AMR_AF=0.0115;AFR_AF=0.1407;EUR_AF=0.003;SAS_AF=0.0481;AA=A|||;VT=SNP
8	65116496	rs75568616	G	A	100	PASS	AC=530;AF=0.105831;AN=5008;NS=2504;DP=19433;EAS_AF=0.2817;AMR_AF=0.013;AFR_AF=0.1415;EUR_AF=0.003;SAS_AF=0.0481;AA=G|||;VT=SNP
8	65117596	rs113303795	G	A	100	PASS	AC=120;AF=0.0239617;AN=5008;NS=2504;DP=19076;EAS_AF=0.002;AMR_AF=0.0807;AFR_AF=0.0045;EUR_AF=0.0467;SAS_AF=0.0092;AA=G|||;VT=SNP
8	65117696	rs56056312	T	C	100	PASS	AC=705;AF=0.140775;AN=5008;NS=2504;DP=17428;EAS_AF=0.2817;AMR_AF=0.0259;AFR_AF=0.2458;EUR_AF=0.0278;SAS_AF=0.0511;AA=C|||;VT=SNP
8	65118604	rs73244592	A	G	100	PASS	AC=641;AF=0.127995;AN=5008;NS=2504;DP=20396;EAS_AF=0.2817;AMR_AF=0.0144;AFR_AF=0.2239;EUR_AF=0.004;SAS_AF=0.0481;AA=G|||;VT=SNP
8	65119221	rs114286773	T	C	100	PASS	AC=286;AF=0.0571086;AN=5008;NS=2504;DP=16429;EAS_AF=0.0248;AMR_AF=0.0937;AFR_AF=0.0144;EUR_AF=0.0636;SAS_AF=0.1155;AA=T|||;VT=SNP
8	65119249	rs56821160	T	C	100	PASS	AC=335;AF=0.066893;AN=5008;NS=2504;DP=16803;EAS_AF=0.2817;AMR_AF=0;AFR_AF=0.0015;EUR_AF=0.002;SAS_AF=0.0481;AA=T|||;VT=SNP
8	65119890	rs6987428	G	A	100	PASS	AC=4259;AF=0.850439;AN=5008;NS=2504;DP=18116;EAS_AF=0.7798;AMR_AF=0.879;AFR_AF=0.8003;EUR_AF=0.9076;SAS_AF=0.9121;AA=A|||;VT=SNP
8	65120161	rs10957303	C	A	100	PASS	AC=2593;AF=0.517772;AN=5008;NS=2504;DP=17440;EAS_AF=0.2996;AMR_AF=0.7579;AFR_AF=0.2897;EUR_AF=0.7654;SAS_AF=0.6258;AA=C|||;VT=SNP
8	65120787	rs77247937	G	C	100	PASS	AC=529;AF=0.105631;AN=5008;NS=2504;DP=15665;EAS_AF=0.2817;AMR_AF=0.0115;AFR_AF=0.1415;EUR_AF=0.003;SAS_AF=0.0481;AA=G|||;VT=SNP
8	65120791	rs77460355	G	A	100	PASS	AC=17;AF=0.00339457;AN=5008;NS=2504;DP=15693;EAS_AF=0.0149;AMR_AF=0;AFR_AF=0;EUR_AF=0;SAS_AF=0.002;AA=G|||;VT=SNP
8	65121053	rs10106817	C	T	100	PASS	AC=652;AF=0.130192;AN=5008;NS=2504;DP=16072;EAS_AF=0.1974;AMR_AF=0.0648;AFR_AF=0.0575;EUR_AF=0.1093;SAS_AF=0.227;AA=C|||;VT=SNP
8	65121195	rs144871564	A	C	100	PASS	AC=36;AF=0.0071885;AN=5008;NS=2504;DP=18480;EAS_AF=0.0347;AMR_AF=0;AFR_AF=0;EUR_AF=0;SAS_AF=0.001;AA=A|||;VT=SNP
8	65121299	rs10808735	T	C	100	PASS	AC=2785;AF=0.55611;AN=5008;NS=2504;DP=19417;EAS_AF=0.2996;AMR_AF=0.7752;AFR_AF=0.4054;EUR_AF=0.7893;SAS_AF=0.6288;AA=C|||;VT=SNP
8	65121729	rs11990688	G	C	100	PASS	AC=712;AF=0.142173;AN=5008;NS=2504;DP=20556;EAS_AF=0.2817;AMR_AF=0.0259;AFR_AF=0.2519;EUR_AF=0.0268;SAS_AF=0.0511;AA=C|||;VT=SNP
8	65121791	rs12680185	T	A	100	PASS	AC=2602;AF=0.519569;AN=5008;NS=2504;DP=20624;EAS_AF=0.2996;AMR_AF=0.7608;AFR_AF=0.295;EUR_AF=0.7654;SAS_AF=0.6258;AA=T|||;VT=SNP
8	65121906	rs58934870	G	A	100	PASS	AC=529;AF=0.105631;AN=5008;NS=2504;DP=19754;EAS_AF=0.2817;AMR_AF=0.0115;AFR_AF=0.1415;EUR_AF=0.003;SAS_AF=0.0481;AA=G|||;VT=SNP
8	65123661	rs7008352	C	T	100	PASS	AC=2593;AF=0.517772;AN=5008;NS=2504;DP=19589;EAS_AF=0.2996;AMR_AF=0.7579;AFR_AF=0.2897;EUR_AF=0.7654;SAS_AF=0.6258;AA=C|||;VT=SNP
8	65123871	rs28521674	C	T	100	PASS	AC=652;AF=0.130192;AN=5008;NS=2504;DP=20245;EAS_AF=0.1974;AMR_AF=0.0648;AFR_AF=0.0575;EUR_AF=0.1093;SAS_AF=0.227;AA=C|||;VT=SNP
8	65124209	rs11992818	C	T	100	PASS	AC=4527;AF=0.903954;AN=5008;NS=2504;DP=15733;EAS_AF=0.7798;AMR_AF=0.9063;AFR_AF=0.9887;EUR_AF=0.9076;SAS_AF=0.9121;AA=T|||;VT=SNP
8	65124480	rs78814725	T	A	100	PASS	AC=529;AF=0.105631;AN=5008;NS=2504;DP=16508;EAS_AF=0.2817;AMR_AF=0.0115;AFR_AF=0.1415;EUR_AF=0.003;SAS_AF=0.0481;AA=T|||;VT=SNP
8	65125295	rs12547529	G	A	100	PASS	AC=358;AF=0.0714856;AN=5008;NS=2504;DP=15623;EAS_AF=0.0565;AMR_AF=0.1484;AFR_AF=0.0083;EUR_AF=0.0924;SAS_AF=0.0961;AA=g|||;VT=SNP
8	65125304	rs34966923	C	G	100	PASS	AC=653;AF=0.130391;AN=5008;NS=2504;DP=15792;EAS_AF=0.1974;AMR_AF=0.0648;AFR_AF=0.0575;EUR_AF=0.1103;SAS_AF=0.227;AA=C|||;VT=SNP
8	65125714	rs1385606	C	T	100	PASS	AC=529;AF=0.105631;AN=5008;NS=2504;DP=13713;EAS_AF=0.2817;AMR_AF=0.0115;AFR_AF=0.1415;EUR_AF=0.003;SAS_AF=0.0481;AA=C|||;VT=SNP
8	65125987	rs111248175	C	T	100	PASS	AC=529;AF=0.105631;AN=5008;NS=2504;DP=10937;EAS_AF=0.2817;AMR_AF=0.0115;AFR_AF=0.1415;EUR_AF=0.003;SAS_AF=0.0481;AA=C|||;VT=SNP
8	65128132	rs73246203	C	G	100	PASS	AC=642;AF=0.128195;AN=5008;NS=2504;DP=16618;EAS_AF=0.2817;AMR_AF=0.0144;AFR_AF=0.2247;EUR_AF=0.004;SAS_AF=0.0481;AA=G|||;VT=SNP
8	65128517	rs4588892	T	C	100	PASS	AC=3290;AF=0.656949;AN=5008;NS=2504;DP=16429;EAS_AF=0.5813;AMR_AF=0.7839;AFR_AF=0.5303;EUR_AF=0.7922;SAS_AF=0.6769;AA=C|||;VT=SNP
8	65128677	rs10088800	A	G	100	PASS	AC=723;AF=0.144369;AN=5008;NS=2504;DP=16625;EAS_AF=0.2312;AMR_AF=0.0677;AFR_AF=0.0832;EUR_AF=0.1093;SAS_AF=0.228;AA=A|||;VT=SNP
8	65128758	rs4573320	T	C	100	PASS	AC=2592;AF=0.517572;AN=5008;NS=2504;DP=15840;EAS_AF=0.2986;AMR_AF=0.7579;AFR_AF=0.2897;EUR_AF=0.7654;SAS_AF=0.6258;AA=T|||;VT=SNP
8	65129459	rs4146360	C	A	100	PASS	AC=2601;AF=0.519369;AN=5008;NS=2504;DP=14543;EAS_AF=0.2986;AMR_AF=0.7608;AFR_AF=0.295;EUR_AF=0.7654;SAS_AF=0.6258;AA=C|||;VT=SNP
8	65130580	rs72652642	A	G	100	PASS	AC=610;AF=0.121805;AN=5008;NS=2504;DP=15267;EAS_AF=0.2312;AMR_AF=0.0591;AFR_AF=0.0023;EUR_AF=0.1093;SAS_AF=0.228;AA=A|||;VT=SNP
8	65131169	rs7830531	T	C	100	PASS	AC=1004;AF=0.200479;AN=5008;NS=2504;DP=19348;EAS_AF=0.2321;AMR_AF=0.0951;AFR_AF=0.27;EUR_AF=0.1153;SAS_AF=0.2362;AA=T|||;VT=SNP
8	65131489	rs74386865	A	G	100	PASS	AC=92;AF=0.0183706;AN=5008;NS=2504;DP=18674;EAS_AF=0.0903;AMR_AF=0;AFR_AF=0;EUR_AF=0;SAS_AF=0.001;AA=A|||;VT=SNP
8	65131688	rs28423974	A	G	100	PASS	AC=688;AF=0.13738;AN=5008;NS=2504;DP=18209;EAS_AF=0.2312;AMR_AF=0.0648;AFR_AF=0.0582;EUR_AF=0.1093;SAS_AF=0.228;AA=A|||;VT=SNP
8	65132541	rs76948115	T	C	100	PASS	AC=530;AF=0.105831;AN=5008;NS=2504;DP=17535;EAS_AF=0.2827;AMR_AF=0.0115;AFR_AF=0.1415;EUR_AF=0.003;SAS_AF=0.0481;AA=T|||;VT=SNP
8	65132948	rs4620321	T	C	100	PASS	AC=2602;AF=0.519569;AN=5008;NS=2504;DP=15974;EAS_AF=0.2986;AMR_AF=0.7608;AFR_AF=0.2958;EUR_AF=0.7654;SAS_AF=0.6258;AA=T|||;VT=SNP
8	65133678	rs2356662	T	C	100	PASS	AC=3280;AF=0.654952;AN=5008;NS=2504;DP=20546;EAS_AF=0.5813;AMR_AF=0.7839;AFR_AF=0.5227;EUR_AF=0.7922;SAS_AF=0.6769;AA=C|||;VT=SNP
8	65135602	rs2054777	C	T	100	PASS	AC=578;AF=0.115415;AN=5008;NS=2504;DP=17055;EAS_AF=0.1974;AMR_AF=0.0634;AFR_AF=0.0023;EUR_AF=0.1093;SAS_AF=0.227;AA=C|||;VT=SNP
8	65136448	rs2356661	A	G	100	PASS	AC=3280;AF=0.654952;AN=5008;NS=2504;DP=12771;EAS_AF=0.5813;AMR_AF=0.7839;AFR_AF=0.5227;EUR_AF=0.7922;SAS_AF=0.6769;AA=G|||;VT=SNP
8	65136579	rs1485486	A	G	100	PASS	AC=4562;AF=0.910942;AN=5008;NS=2504;DP=12258;EAS_AF=0.8135;AMR_AF=0.9063;AFR_AF=0.9887;EUR_AF=0.9076;SAS_AF=0.9131;AA=G|||;VT=SNP
8	65136858	rs1011856	T	C	100	PASS	AC=3280;AF=0.654952;AN=5008;NS=2504;DP=16822;EAS_AF=0.5813;AMR_AF=0.7839;AFR_AF=0.5219;EUR_AF=0.7922;SAS_AF=0.6779;AA=C|||;VT=SNP
8	65137604	rs1011857	A	G	100	PASS	AC=2326;AF=0.464457;AN=5008;NS=2504;DP=19223;EAS_AF=0.2986;AMR_AF=0.7464;AFR_AF=0.0953;EUR_AF=0.7644;SAS_AF=0.6258;AA=A|||;VT=SNP
8	65138048	rs10103972	A	G	100	PASS	AC=612;AF=0.122204;AN=5008;NS=2504;DP=18214;EAS_AF=0.2312;AMR_AF=0.062;AFR_AF=0.0023;EUR_AF=0.1093;SAS_AF=0.228;AA=A|||;VT=SNP
8	65138263	rs16930961	G	A	100	PASS	AC=653;AF=0.130391;AN=5008;NS=2504;DP=16353;EAS_AF=0.1974;AMR_AF=0.0648;AFR_AF=0.0582;EUR_AF=0.1093;SAS_AF=0.227;AA=G|||;VT=SNP
8	65139965	rs1899051	A	G	100	PASS	AC=2603;AF=0.519768;AN=5008;NS=2504;DP=16652;EAS_AF=0.2996;AMR_AF=0.7565;AFR_AF=0.3011;EUR_AF=0.7624;SAS_AF=0.6247;AA=A|||;VT=SNP
8	65140048	rs1899050	G	A	100	PASS	AC=579;AF=0.115615;AN=5008;NS=2504;DP=16908;EAS_AF=0.2847;AMR_AF=0.0202;AFR_AF=0.1725;EUR_AF=0.003;SAS_AF=0.0481;AA=G|||;VT=SNP
8	65140096	rs1899049	G	T	100	PASS	AC=579;AF=0.115615;AN=5008;NS=2504;DP=18381;EAS_AF=0.2847;AMR_AF=0.0202;AFR_AF=0.1725;EUR_AF=0.003;SAS_AF=0.0481;AA=G|||;VT=SNP
8	65143071	rs117526490	C	A	100	PASS	AC=62;AF=0.0123802;AN=5008;NS=2504;DP=15691;EAS_AF=0.0605;AMR_AF=0;AFR_AF=0;EUR_AF=0;SAS_AF=0.001;AA=C|||;VT=SNP
8	65143126	rs16930969	C	T	100	PASS	AC=718;AF=0.143371;AN=5008;NS=2504;DP=16969;EAS_AF=0.2847;AMR_AF=0.0317;AFR_AF=0.2519;EUR_AF=0.0258;SAS_AF=0.0511;AA=T|||;VT=SNP
8	65143543	rs1948035	A	T	100	PASS	AC=578;AF=0.115415;AN=5008;NS=2504;DP=17039;EAS_AF=0.2857;AMR_AF=0.0202;AFR_AF=0.171;EUR_AF=0.003;SAS_AF=0.0481;AA=A|||;VT=SNP
8	65144104	rs6983423	A	G	100	PASS	AC=1006;AF=0.200879;AN=5008;NS=2504;DP=19303;EAS_AF=0.2312;AMR_AF=0.0937;AFR_AF=0.2723;EUR_AF=0.1153;SAS_AF=0.2372;AA=A|||;VT=SNP
8	65144533	rs2629628	A	T	100	PASS	AC=2602;AF=0.519569;AN=5008;NS=2504;DP=16419;EAS_AF=0.2986;AMR_AF=0.7565;AFR_AF=0.3011;EUR_AF=0.7624;SAS_AF=0.6247;AA=A|||;VT=SNP
8	65144556	rs72652651	T	C	100	PASS	AC=628;AF=0.125399;AN=5008;NS=2504;DP=16133;EAS_AF=0.2857;AMR_AF=0.0288;AFR_AF=0.1853;EUR_AF=0.0249;SAS_AF=0.0511;AA=T|||;VT=SNP
8	65144801	rs190304296	C	T	100	PASS	AC=15;AF=0.00299521;AN=5008;NS=2504;DP=10666;EAS_AF=0.0149;AMR_AF=0;AFR_AF=0;EUR_AF=0;SAS_AF=0;AA=C|||;VT=SNP
8	65145957	rs13267683	G	A	100	PASS	AC=1007;AF=0.201078;AN=5008;NS=2504;DP=14359;EAS_AF=0.2312;AMR_AF=0.0937;AFR_AF=0.2723;EUR_AF=0.1153;SAS_AF=0.2382;AA=G|||;VT=SNP
8	65146780	rs12335044	T	C	100	PASS	AC=608;AF=0.121406;AN=5008;NS=2504;DP=17511;EAS_AF=0.2302;AMR_AF=0.0562;AFR_AF=0.0015;EUR_AF=0.1103;SAS_AF=0.229;AA=T|||;VT=SNP
8	65147184	rs2629620	C	A	100	PASS	AC=3330;AF=0.664936;AN=5008;NS=2504;DP=14448;EAS_AF=0.5843;AMR_AF=0.7882;AFR_AF=0.5598;EUR_AF=0.7883;SAS_AF=0.6759;AA=A|||;VT=SNP
8	65147860	rs1971832	T	G	100	PASS	AC=729;AF=0.145567;AN=5008;NS=2504;DP=12312;EAS_AF=0.2847;AMR_AF=0.0317;AFR_AF=0.2602;EUR_AF=0.0258;SAS_AF=0.0511;AA=G|||;VT=SNP
8	65150262	rs60726853	G	C	100	PASS	AC=580;AF=0.115815;AN=5008;NS=2504;DP=16423;EAS_AF=0.2847;AMR_AF=0.0202;AFR_AF=0.1725;EUR_AF=0.003;SAS_AF=0.0491;AA=G|||;VT=SNP
8	65150994	rs2220203	C	T	100	PASS	AC=4374;AF=0.873403;AN=5008;NS=2504;DP=15845;EAS_AF=0.8155;AMR_AF=0.8847;AFR_AF=0.8593;EUR_AF=0.9036;SAS_AF=0.9131;AA=T|||;VT=SNP
8	65151971	rs10957304	T	A	100	PASS	AC=726;AF=0.144968;AN=5008;NS=2504;DP=17167;EAS_AF=0.2847;AMR_AF=0.0317;AFR_AF=0.2579;EUR_AF=0.0258;SAS_AF=0.0511;AA=A|||;VT=SNP
8	65152136	rs77000963	T	G	100	PASS	AC=345;AF=0.0688898;AN=5008;NS=2504;DP=18719;EAS_AF=0.2808;AMR_AF=0;AFR_AF=0.0098;EUR_AF=0.002;SAS_AF=0.0481;AA=T|||;VT=SNP
8	65152437	rs34584966	A	G	100	PASS	AC=1040;AF=0.207668;AN=5008;NS=2504;DP=17987;EAS_AF=0.2302;AMR_AF=0.0994;AFR_AF=0.27;EUR_AF=0.1471;SAS_AF=0.2393;AA=A|||;VT=SNP
8	65153030	rs151301773	G	C	100	PASS	AC=335;AF=0.066893;AN=5008;NS=2504;DP=17707;EAS_AF=0.2817;AMR_AF=0;AFR_AF=0.0015;EUR_AF=0.002;SAS_AF=0.0481;AA=G|||;VT=SNP
8	65153775	rs199818013	T	C	100	PASS	AC=428;AF=0.0854633;AN=5008;NS=2504;DP=19848;EAS_AF=0.2817;AMR_AF=0.0029;AFR_AF=0.0696;EUR_AF=0.003;SAS_AF=0.0481;AA=T|||;VT=SNP
8	65155484	rs57350881	A	T	100	PASS	AC=584;AF=0.116613;AN=5008;NS=2504;DP=21445;EAS_AF=0.2817;AMR_AF=0.0202;AFR_AF=0.1785;EUR_AF=0.003;SAS_AF=0.0481;AA=A|||;VT=SNP
8	65155851	rs138108168	G	C	100	PASS	AC=583;AF=0.116414;AN=5008;NS=2504;DP=19314;EAS_AF=0.2817;AMR_AF=0.0202;AFR_AF=0.1778;EUR_AF=0.003;SAS_AF=0.0481;AA=g|||;VT=SNP
8	65158902	rs59388032	G	C	100	PASS	AC=576;AF=0.115016;AN=5008;NS=2504;DP=11762;EAS_AF=0.2817;AMR_AF=0.0202;AFR_AF=0.1725;EUR_AF=0.003;SAS_AF=0.0481;AA=g|||;VT=SNP
8	65158927	rs78720863	G	A	100	PASS	AC=333;AF=0.0664936;AN=5008;NS=2504;DP=12414;EAS_AF=0.2817;AMR_AF=0;AFR_AF=0;EUR_AF=0.002;SAS_AF=0.0481;AA=g|||;VT=SNP
8	65159555	rs80328935	A	G	100	PASS	AC=576;AF=0.115016;AN=5008;NS=2504;DP=18922;EAS_AF=0.2817;AMR_AF=0.0202;AFR_AF=0.1725;EUR_AF=0.003;SAS_AF=0.0481;AA=a|||;VT=SNP
8	65159628	rs75741975	C	T	100	PASS	AC=576;AF=0.115016;AN=5008;NS=2504;DP=18071;EAS_AF=0.2817;AMR_AF=0.0202;AFR_AF=0.1725;EUR_AF=0.003;SAS_AF=0.0481;AA=c|||;VT=SNP
8	65159661	rs79800489	C	T	100	PASS	AC=576;AF=0.115016;AN=5008;NS=2504;DP=17803;EAS_AF=0.2817;AMR_AF=0.0202;AFR_AF=0.1725;EUR_AF=0.003;SAS_AF=0.0481;AA=c|||;VT=SNP
8	65160453	rs11775076	T	C	100	PASS	AC=2434;AF=0.486022;AN=5008;NS=2504;DP=18764;EAS_AF=0.6964;AMR_AF=0.2493;AFR_AF=0.6952;EUR_AF=0.2694;SAS_AF=0.3773;AA=c|||;VT=SNP
8	65161216	rs9886424	T	C	100	PASS	AC=2434;AF=0.486022;AN=5008;NS=2504;DP=16860;EAS_AF=0.6964;AMR_AF=0.2493;AFR_AF=0.6952;EUR_AF=0.2694;SAS_AF=0.3773;AA=c|||;VT=SNP
8	65161507	rs66771575	T	C	100	PASS	AC=632;AF=0.126198;AN=5008;NS=2504;DP=19341;EAS_AF=0.1845;AMR_AF=0.1153;AFR_AF=0.1399;EUR_AF=0.0954;SAS_AF=0.0869;AA=t|||;VT=SNP
8	65161745	rs117571941	A	T	100	PASS	AC=14;AF=0.00279553;AN=5008;NS=2504;DP=19380;EAS_AF=0.0139;AMR_AF=0;AFR_AF=0;EUR_AF=0;SAS_AF=0;AA=a|||;VT=SNP
8	65163128	rs6983018	T	C	100	PASS	AC=2460;AF=0.491214;AN=5008;NS=2504;DP=17461;EAS_AF=0.6964;AMR_AF=0.2493;AFR_AF=0.7148;EUR_AF=0.2694;SAS_AF=0.3773;AA=C|||;VT=SNP
8	65163399	rs77182660	G	C	100	PASS	AC=13;AF=0.00259585;AN=5008;NS=2504;DP=15825;EAS_AF=0.0129;AMR_AF=0;AFR_AF=0;EUR_AF=0;SAS_AF=0;AA=G|||;VT=SNP
8	65163718	rs893827	T	G	100	PASS	AC=2460;AF=0.491214;AN=5008;NS=2504;DP=17233;EAS_AF=0.6964;AMR_AF=0.2493;AFR_AF=0.7148;EUR_AF=0.2694;SAS_AF=0.3773;AA=G|||;VT=SNP
8	65163743	rs74962581	G	A	100	PASS	AC=536;AF=0.107029;AN=5008;NS=2504;DP=17040;EAS_AF=0.2817;AMR_AF=0.0187;AFR_AF=0.143;EUR_AF=0.003;SAS_AF=0.0481;AA=G|||;VT=SNP
8	65165103	rs16930978	G	A	100	PASS	AC=571;AF=0.114018;AN=5008;NS=2504;DP=19891;EAS_AF=0.2817;AMR_AF=0.0159;AFR_AF=0.171;EUR_AF=0.003;SAS_AF=0.0481;AA=G|||;VT=SNP
8	65165153	rs16930983	G	A	100	PASS	AC=527;AF=0.105232;AN=5008;NS=2504;DP=19037;EAS_AF=0.2817;AMR_AF=0.0144;AFR_AF=0.1384;EUR_AF=0.003;SAS_AF=0.0481;AA=G|||;VT=SNP
8	65165397	rs16930984	T	C	100	PASS	AC=570;AF=0.113818;AN=5008;NS=2504;DP=15794;EAS_AF=0.2817;AMR_AF=0.0159;AFR_AF=0.1702;EUR_AF=0.003;SAS_AF=0.0481;AA=T|||;VT=SNP
8	65165645	rs16930988	T	G	100	PASS	AC=665;AF=0.132788;AN=5008;NS=2504;DP=17430;EAS_AF=0.1845;AMR_AF=0.1196;AFR_AF=0.1619;EUR_AF=0.0964;SAS_AF=0.0869;AA=T|||;VT=SNP
8	65166031	rs117811065	A	G	100	PASS	AC=12;AF=0.00239617;AN=5008;NS=2504;DP=18166;EAS_AF=0.0109;AMR_AF=0;AFR_AF=0.0008;EUR_AF=0;SAS_AF=0;AA=A|||;VT=SNP
8	65166439	rs7845826	C	T	100	PASS	AC=2460;AF=0.491214;AN=5008;NS=2504;DP=18064;EAS_AF=0.6954;AMR_AF=0.2507;AFR_AF=0.7148;EUR_AF=0.2694;SAS_AF=0.3773;AA=T|||;VT=SNP
8	65166526	rs17222094	T	C	100	PASS	AC=644;AF=0.128594;AN=5008;NS=2504;DP=18374;EAS_AF=0.2292;AMR_AF=0.062;AFR_AF=0.0015;EUR_AF=0.1412;SAS_AF=0.2311;AA=T|||;VT=SNP
8	65168178	rs76133548	A	T	100	PASS	AC=502;AF=0.10024;AN=5008;NS=2504;DP=21449;EAS_AF=0.2817;AMR_AF=0.0144;AFR_AF=0.1188;EUR_AF=0.004;SAS_AF=0.0481;AA=A|||;VT=SNP
8	65168342	rs73244051	G	A	100	PASS	AC=639;AF=0.127596;AN=5008;NS=2504;DP=20055;EAS_AF=0.2817;AMR_AF=0.0187;AFR_AF=0.2201;EUR_AF=0.004;SAS_AF=0.0481;AA=A|||;VT=SNP
8	65169017	rs10504374	T	C	100	PASS	AC=1670;AF=0.333466;AN=5008;NS=2504;DP=18716;EAS_AF=0.4127;AMR_AF=0.219;AFR_AF=0.4077;EUR_AF=0.2435;SAS_AF=0.3252;AA=T|||;VT=SNP
8	65169510	rs140935119	C	T	100	PASS	AC=58;AF=0.0115815;AN=5008;NS=2504;DP=19191;EAS_AF=0.0228;AMR_AF=0.0476;AFR_AF=0.0008;EUR_AF=0;SAS_AF=0.001;AA=C|||;VT=SNP
8	65170298	rs78281150	A	G	100	PASS	AC=546;AF=0.109026;AN=5008;NS=2504;DP=17133;EAS_AF=0.2827;AMR_AF=0.0159;AFR_AF=0.1513;EUR_AF=0.003;SAS_AF=0.0481;AA=A|||;VT=SNP
8	65170895	rs1440140	G	A	100	PASS	AC=2381;AF=0.475439;AN=5008;NS=2504;DP=12000;EAS_AF=0.6964;AMR_AF=0.2493;AFR_AF=0.6566;EUR_AF=0.2684;SAS_AF=0.3763;AA=G|||;VT=SNP
8	65171361	rs58529141	C	T	100	PASS	AC=547;AF=0.109225;AN=5008;NS=2504;DP=17363;EAS_AF=0.2837;AMR_AF=0.0159;AFR_AF=0.1513;EUR_AF=0.003;SAS_AF=0.0481;AA=C|||;VT=SNP
8	65171544	rs2028391	T	G	100	PASS	AC=2475;AF=0.494209;AN=5008;NS=2504;DP=18162;EAS_AF=0.6964;AMR_AF=0.2522;AFR_AF=0.7254;EUR_AF=0.2694;SAS_AF=0.3763;AA=G|||;VT=SNP
8	65171898	rs2883988	A	G	100	PASS	AC=663;AF=0.132388;AN=5008;NS=2504;DP=17785;EAS_AF=0.1835;AMR_AF=0.1182;AFR_AF=0.1619;EUR_AF=0.0964;SAS_AF=0.0869;AA=A|||;VT=SNP
8	65172420	rs2119184	A	C	100	PASS	AC=664;AF=0.132588;AN=5008;NS=2504;DP=19310;EAS_AF=0.1835;AMR_AF=0.1182;AFR_AF=0.1619;EUR_AF=0.0974;SAS_AF=0.0869;AA=A|||;VT=SNP
8	65172527	rs2165251	A	G	100	PASS	AC=662;AF=0.132188;AN=5008;NS=2504;DP=19558;EAS_AF=0.1835;AMR_AF=0.1167;AFR_AF=0.1619;EUR_AF=0.0964;SAS_AF=0.0869;AA=A|||;VT=SNP
8	65173265	rs2218167	C	T	100	PASS	AC=1721;AF=0.34365;AN=5008;NS=2504;DP=13623;EAS_AF=0.4514;AMR_AF=0.1859;AFR_AF=0.6543;EUR_AF=0.1272;SAS_AF=0.1472;AA=T|||;VT=SNP
8	65174630	rs10110463	A	C	100	PASS	AC=649;AF=0.129593;AN=5008;NS=2504;DP=13173;EAS_AF=0.2302;AMR_AF=0.062;AFR_AF=0.003;EUR_AF=0.1412;SAS_AF=0.2331;AA=A|||;VT=SNP
8	65174930	rs67315487	T	G	100	PASS	AC=781;AF=0.15595;AN=5008;NS=2504;DP=8691;EAS_AF=0.1706;AMR_AF=0.1239;AFR_AF=0.2587;EUR_AF=0.0964;SAS_AF=0.0859;AA=T|||;VT=SNP
8	65175053	rs35646721	T	C	100	PASS	AC=2040;AF=0.407348;AN=5008;NS=2504;DP=11073;EAS_AF=0.4415;AMR_AF=0.2003;AFR_AF=0.8964;EUR_AF=0.1272;SAS_AF=0.1462;AA=C|||;VT=SNP
8	65177148	rs78299236	C	A	100	PASS	AC=275;AF=0.0549121;AN=5008;NS=2504;DP=17692;EAS_AF=0.2252;AMR_AF=0;AFR_AF=0;EUR_AF=0.002;SAS_AF=0.047;AA=C|||;VT=SNP
8	65178034	rs10102005	C	T	100	PASS	AC=2629;AF=0.52496;AN=5008;NS=2504;DP=14238;EAS_AF=0.6677;AMR_AF=0.2608;AFR_AF=0.8759;EUR_AF=0.2594;SAS_AF=0.364;AA=-|||;VT=SNP
8	65179004	rs117772562	T	G	100	PASS	AC=11;AF=0.00219649;AN=5008;NS=2504;DP=20135;EAS_AF=0.0109;AMR_AF=0;AFR_AF=0;EUR_AF=0;SAS_AF=0;AA=T|||;VT=SNP
8	65181026	rs376564355	G	T	100	PASS	AC=32;AF=0.00638978;AN=5008;NS=2504;DP=13255;EAS_AF=0.0278;AMR_AF=0;AFR_AF=0;EUR_AF=0;SAS_AF=0.0041;AA=G|||;VT=SNP
8	65181053	rs35009220	T	C	100	PASS	AC=2000;AF=0.399361;AN=5008;NS=2504;DP=12354;EAS_AF=0.4266;AMR_AF=0.2061;AFR_AF=0.8722;EUR_AF=0.1312;SAS_AF=0.1452;AA=t|||;VT=SNP
8	65181152	rs16930997	G	A	100	PASS	AC=527;AF=0.105232;AN=5008;NS=2504;DP=13903;EAS_AF=0.1915;AMR_AF=0.1124;AFR_AF=0.0469;EUR_AF=0.1004;SAS_AF=0.0951;AA=G|||;VT=SNP
8	65183082	rs755764	G	A	100	PASS	AC=536;AF=0.107029;AN=5008;NS=2504;DP=18319;EAS_AF=0.2004;AMR_AF=0.1124;AFR_AF=0.0469;EUR_AF=0.1004;SAS_AF=0.0951;AA=G|||;VT=SNP
8	65183399	rs755765	A	T	100	PASS	AC=2000;AF=0.399361;AN=5008;NS=2504;DP=17771;EAS_AF=0.4266;AMR_AF=0.2061;AFR_AF=0.8722;EUR_AF=0.1312;SAS_AF=0.1452;AA=T|||;VT=SNP
8	65183965	rs17313886	C	T	100	PASS	AC=628;AF=0.125399;AN=5008;NS=2504;DP=15758;EAS_AF=0.2411;AMR_AF=0.0548;AFR_AF=0.003;EUR_AF=0.1282;SAS_AF=0.2188;AA=C|||;VT=SNP
8	65186105	rs1440142	T	C	100	PASS	AC=2630;AF=0.52516;AN=5008;NS=2504;DP=18678;EAS_AF=0.6687;AMR_AF=0.2608;AFR_AF=0.8752;EUR_AF=0.2594;SAS_AF=0.365;AA=C|||;VT=SNP
8	65186322	rs11778740	A	G	100	PASS	AC=1373;AF=0.274161;AN=5008;NS=2504;DP=16612;EAS_AF=0.4276;AMR_AF=0.1628;AFR_AF=0.4236;EUR_AF=0.1262;SAS_AF=0.1452;AA=A|||;VT=SNP
8	65186350	rs7822543	A	C	100	PASS	AC=501;AF=0.10004;AN=5008;NS=2504;DP=16503;EAS_AF=0.2341;AMR_AF=0.0216;AFR_AF=0.1377;EUR_AF=0.0199;SAS_AF=0.0491;AA=A|||;VT=SNP
8	65186508	rs75970988	T	A	100	PASS	AC=21;AF=0.00419329;AN=5008;NS=2504;DP=14390;EAS_AF=0.0208;AMR_AF=0;AFR_AF=0;EUR_AF=0;SAS_AF=0;AA=T|||;VT=SNP
8	65186616	rs2356665	C	A	100	PASS	AC=1712;AF=0.341853;AN=5008;NS=2504;DP=11201;EAS_AF=0.4256;AMR_AF=0.1758;AFR_AF=0.6725;EUR_AF=0.1292;SAS_AF=0.1452;AA=A|||;VT=SNP
8	65187013	rs4515592	C	T	100	PASS	AC=535;AF=0.106829;AN=5008;NS=2504;DP=12630;EAS_AF=0.2004;AMR_AF=0.1124;AFR_AF=0.0461;EUR_AF=0.1004;SAS_AF=0.0951;AA=C|||;VT=SNP
8	65188055	rs1440143	T	A	100	PASS	AC=1996;AF=0.398562;AN=5008;NS=2504;DP=17476;EAS_AF=0.4216;AMR_AF=0.2061;AFR_AF=0.8714;EUR_AF=0.1312;SAS_AF=0.1472;AA=A|||;VT=SNP
8	65188498	rs10110750	T	G	100	PASS	AC=2616;AF=0.522364;AN=5008;NS=2504;DP=12859;EAS_AF=0.6716;AMR_AF=0.2608;AFR_AF=0.8744;EUR_AF=0.2594;SAS_AF=0.3487;AA=G|||;VT=SNP
8	65188584	rs28395378	C	A	100	PASS	AC=1997;AF=0.398762;AN=5008;NS=2504;DP=11946;EAS_AF=0.4246;AMR_AF=0.2046;AFR_AF=0.8707;EUR_AF=0.1312;SAS_AF=0.1472;AA=A|||;VT=SNP
8	65189964	rs191166720	A	T	100	PASS	AC=23;AF=0.00459265;AN=5008;NS=2504;DP=15618;EAS_AF=0.0208;AMR_AF=0;AFR_AF=0.0008;EUR_AF=0;SAS_AF=0.001;AA=A|||;VT=SNP
8	65189980	rs66464473	C	T	100	PASS	AC=529;AF=0.105631;AN=5008;NS=2504;DP=15671;EAS_AF=0.1925;AMR_AF=0.1124;AFR_AF=0.0461;EUR_AF=0.1004;SAS_AF=0.0971;AA=C|||;VT=SNP
8	65190209	rs79380752	A	G	100	PASS	AC=201;AF=0.0401358;AN=5008;NS=2504;DP=18584;EAS_AF=0.1518;AMR_AF=0.0029;AFR_AF=0;EUR_AF=0.001;SAS_AF=0.046;AA=A|||;VT=SNP
8	65190785	rs6989276	A	G	100	PASS	AC=491;AF=0.0980431;AN=5008;NS=2504;DP=11593;EAS_AF=0.2282;AMR_AF=0.0216;AFR_AF=0.1346;EUR_AF=0.0199;SAS_AF=0.0491;AA=A|||;VT=SNP
8	65190888	rs17313991	T	C	100	PASS	AC=667;AF=0.133187;AN=5008;NS=2504;DP=11906;EAS_AF=0.0139;AMR_AF=0.2305;AFR_AF=0.0061;EUR_AF=0.2724;SAS_AF=0.2157;AA=T|||;VT=SNP
8	65191812	rs6994670	A	G	100	PASS	AC=885;AF=0.176717;AN=5008;NS=2504;DP=16177;EAS_AF=0.2321;AMR_AF=0.0533;AFR_AF=0.4077;EUR_AF=0.0258;SAS_AF=0.0501;AA=A|||;VT=SNP
8	65192072	rs10095433	T	C	100	PASS	AC=1999;AF=0.399161;AN=5008;NS=2504;DP=17677;EAS_AF=0.4246;AMR_AF=0.2061;AFR_AF=0.8714;EUR_AF=0.1312;SAS_AF=0.1472;AA=C|||;VT=SNP
8	65192451	rs11787111	G	A	100	PASS	AC=493;AF=0.0984425;AN=5008;NS=2504;DP=15494;EAS_AF=0.2282;AMR_AF=0.0216;AFR_AF=0.1362;EUR_AF=0.0199;SAS_AF=0.0491;AA=G|||;VT=SNP
8	65192690	rs7000098	C	T	100	PASS	AC=1703;AF=0.340056;AN=5008;NS=2504;DP=16522;EAS_AF=0.4206;AMR_AF=0.1772;AFR_AF=0.6687;EUR_AF=0.1272;SAS_AF=0.1472;AA=T|||;VT=SNP
8	65193137	rs6982872	T	C	100	PASS	AC=1995;AF=0.398363;AN=5008;NS=2504;DP=18647;EAS_AF=0.4206;AMR_AF=0.2061;AFR_AF=0.8714;EUR_AF=0.1312;SAS_AF=0.1472;AA=C|||;VT=SNP
8	65193342	rs10957305	A	G	100	PASS	AC=1708;AF=0.341054;AN=5008;NS=2504;DP=17208;EAS_AF=0.4206;AMR_AF=0.1772;AFR_AF=0.6725;EUR_AF=0.1272;SAS_AF=0.1472;AA=G|||;VT=SNP
8	65193903	rs60109366	T	C	100	PASS	AC=882;AF=0.176118;AN=5008;NS=2504;DP=15230;EAS_AF=0.2282;AMR_AF=0.0533;AFR_AF=0.4085;EUR_AF=0.0258;SAS_AF=0.0501;AA=T|||;VT=SNP
8	65194212	rs57278897	C	T	100	PASS	AC=493;AF=0.0984425;AN=5008;NS=2504;DP=14788;EAS_AF=0.2282;AMR_AF=0.0216;AFR_AF=0.1362;EUR_AF=0.0199;SAS_AF=0.0491;AA=C|||;VT=SNP
8	65194425	rs58221439	T	G	100	PASS	AC=493;AF=0.0984425;AN=5008;NS=2504;DP=15442;EAS_AF=0.2282;AMR_AF=0.0216;AFR_AF=0.1362;EUR_AF=0.0199;SAS_AF=0.0491;AA=T|||;VT=SNP
8	65194899	rs76560692	C	T	100	PASS	AC=278;AF=0.0555112;AN=5008;NS=2504;DP=17840;EAS_AF=0.2282;AMR_AF=0;AFR_AF=0;EUR_AF=0.002;SAS_AF=0.047;AA=C|||;VT=SNP
8	65195515	rs74859609	A	G	100	PASS	AC=278;AF=0.0555112;AN=5008;NS=2504;DP=17101;EAS_AF=0.2282;AMR_AF=0;AFR_AF=0;EUR_AF=0.002;SAS_AF=0.047;AA=A|||;VT=SNP
8	65195589	rs146841621	G	A	100	PASS	AC=27;AF=0.00539137;AN=5008;NS=2504;DP=17785;EAS_AF=0.0268;AMR_AF=0;AFR_AF=0;EUR_AF=0;SAS_AF=0;AA=G|||;VT=SNP
8	65195953	rs6998816	T	C	100	PASS	AC=2621;AF=0.523363;AN=5008;NS=2504;DP=21366;EAS_AF=0.6696;AMR_AF=0.2622;AFR_AF=0.8744;EUR_AF=0.2594;SAS_AF=0.3548;AA=C|||;VT=SNP
8	65196279	rs17314250	A	G	100	PASS	AC=615;AF=0.122804;AN=5008;NS=2504;DP=22288;EAS_AF=0.2431;AMR_AF=0.0548;AFR_AF=0.003;EUR_AF=0.1282;SAS_AF=0.2035;AA=A|||;VT=SNP
8	65196939	rs59121905	C	G	100	PASS	AC=910;AF=0.181709;AN=5008;NS=2504;DP=18716;EAS_AF=0.252;AMR_AF=0.049;AFR_AF=0.4153;EUR_AF=0.006;SAS_AF=0.0685;AA=G|||;VT=SNP
8	65197487	rs1371686	G	A	100	PASS	AC=671;AF=0.133986;AN=5008;NS=2504;DP=19586;EAS_AF=0.2778;AMR_AF=0.0562;AFR_AF=0.2209;EUR_AF=0.003;SAS_AF=0.0583;AA=G|||;VT=SNP
8	65197740	rs1371685	C	T	100	PASS	AC=2372;AF=0.473642;AN=5008;NS=2504;DP=20048;EAS_AF=0.4712;AMR_AF=0.2205;AFR_AF=0.8623;EUR_AF=0.2068;SAS_AF=0.4049;AA=T|||;VT=SNP
8	65197752	rs1371684	A	G	100	PASS	AC=2373;AF=0.473842;AN=5008;NS=2504;DP=19661;EAS_AF=0.4712;AMR_AF=0.2219;AFR_AF=0.8623;EUR_AF=0.2068;SAS_AF=0.4049;AA=G|||;VT=SNP
8	65198062	rs12056467	T	C	100	PASS	AC=698;AF=0.139377;AN=5008;NS=2504;DP=19822;EAS_AF=0.2798;AMR_AF=0.062;AFR_AF=0.2368;EUR_AF=0.003;SAS_AF=0.0583;AA=T|||;VT=SNP
8	65200179	rs4478613	T	A	100	PASS	AC=2371;AF=0.473442;AN=5008;NS=2504;DP=18708;EAS_AF=0.4712;AMR_AF=0.2205;AFR_AF=0.8616;EUR_AF=0.2068;SAS_AF=0.4049;AA=A|||;VT=SNP
8	65200213	rs59517789	C	T	100	PASS	AC=364;AF=0.0726837;AN=5008;NS=2504;DP=19410;EAS_AF=0.2788;AMR_AF=0.0317;AFR_AF=0.0008;EUR_AF=0.003;SAS_AF=0.0583;AA=C|||;VT=SNP
8	65200291	rs10957306	C	T	100	PASS	AC=2371;AF=0.473442;AN=5008;NS=2504;DP=20086;EAS_AF=0.4712;AMR_AF=0.2205;AFR_AF=0.8616;EUR_AF=0.2068;SAS_AF=0.4049;AA=T|||;VT=SNP
8	65201316	rs1579696	C	A	100	PASS	AC=669;AF=0.133586;AN=5008;NS=2504;DP=18452;EAS_AF=0.2798;AMR_AF=0.0548;AFR_AF=0.2179;EUR_AF=0.004;SAS_AF=0.0583;AA=C|||;VT=SNP
8	65201963	rs28895626	T	C	100	PASS	AC=772;AF=0.154153;AN=5008;NS=2504;DP=8690;EAS_AF=0.1915;AMR_AF=0.0965;AFR_AF=0.0053;EUR_AF=0.1899;SAS_AF=0.3211;AA=T|||;VT=SNP
8	65202152	rs28778277	C	T	100	PASS	AC=1316;AF=0.26278;AN=5008;NS=2504;DP=10609;EAS_AF=0.2798;AMR_AF=0.1023;AFR_AF=0.6815;EUR_AF=0.005;SAS_AF=0.0583;AA=C|||;VT=SNP
8	65202748	rs187949458	C	A	100	PASS	AC=22;AF=0.00439297;AN=5008;NS=2504;DP=22133;EAS_AF=0.0218;AMR_AF=0;AFR_AF=0;EUR_AF=0;SAS_AF=0;AA=C|||;VT=SNP
8	65202806	rs533188420	G	A	100	PASS	AC=23;AF=0.00459265;AN=5008;NS=2504;DP=21463;EAS_AF=0.0228;AMR_AF=0;AFR_AF=0;EUR_AF=0;SAS_AF=0;AA=G|||;VT=SNP
8	65203730	rs75170579	T	C	100	PASS	AC=75;AF=0.014976;AN=5008;NS=2504;DP=17336;EAS_AF=0.0724;AMR_AF=0;AFR_AF=0;EUR_AF=0;SAS_AF=0.002;AA=T|||;VT=SNP
8	65204091	rs1440137	A	C	100	PASS	AC=772;AF=0.154153;AN=5008;NS=2504;DP=13935;EAS_AF=0.1915;AMR_AF=0.0965;AFR_AF=0.0053;EUR_AF=0.1899;SAS_AF=0.3211;AA=A|||;VT=SNP
8	65204919	rs1371683	T	G	100	PASS	AC=671;AF=0.133986;AN=5008;NS=2504;DP=18404;EAS_AF=0.2808;AMR_AF=0.0562;AFR_AF=0.2186;EUR_AF=0.003;SAS_AF=0.0583;AA=T|||;VT=SNP
8	65205247	rs10111329	G	A	100	PASS	AC=772;AF=0.154153;AN=5008;NS=2504;DP=20424;EAS_AF=0.1905;AMR_AF=0.0965;AFR_AF=0.0053;EUR_AF=0.1899;SAS_AF=0.3221;AA=G|||;VT=SNP
8	65205426	rs60784950	C	T	100	PASS	AC=692;AF=0.138179;AN=5008;NS=2504;DP=18345;EAS_AF=0.2798;AMR_AF=0.0605;AFR_AF=0.233;EUR_AF=0.003;SAS_AF=0.0583;AA=C|||;VT=SNP
8	65206418	rs10087311	C	G	100	PASS	AC=1229;AF=0.245407;AN=5008;NS=2504;DP=19294;EAS_AF=0.2798;AMR_AF=0.098;AFR_AF=0.618;EUR_AF=0.005;SAS_AF=0.0583;AA=C|||;VT=SNP
8	65206514	rs147990281	C	A	100	PASS	AC=15;AF=0.00299521;AN=5008;NS=2504;DP=18921;EAS_AF=0.0149;AMR_AF=0;AFR_AF=0;EUR_AF=0;SAS_AF=0;AA=C|||;VT=SNP
8	65206537	rs10090207	C	T	100	PASS	AC=779;AF=0.155551;AN=5008;NS=2504;DP=19395;EAS_AF=0.1905;AMR_AF=0.0965;AFR_AF=0.0053;EUR_AF=0.1899;SAS_AF=0.3292;AA=C|||;VT=SNP
8	65206551	rs117982975	G	A	100	PASS	AC=22;AF=0.00439297;AN=5008;NS=2504;DP=19595;EAS_AF=0.0218;AMR_AF=0;AFR_AF=0;EUR_AF=0;SAS_AF=0;AA=G|||;VT=SNP
8	65206864	rs73690605	G	A	100	PASS	AC=694;AF=0.138578;AN=5008;NS=2504;DP=18652;EAS_AF=0.2808;AMR_AF=0.0605;AFR_AF=0.2337;EUR_AF=0.003;SAS_AF=0.0583;AA=G|||;VT=SNP
8	65206905	rs10105633	T	C	100	PASS	AC=2386;AF=0.476438;AN=5008;NS=2504;DP=18161;EAS_AF=0.4722;AMR_AF=0.2233;AFR_AF=0.8631;EUR_AF=0.2078;SAS_AF=0.4141;AA=C|||;VT=SNP
8	65207294	rs28643545	C	G	100	PASS	AC=2385;AF=0.476238;AN=5008;NS=2504;DP=17488;EAS_AF=0.4712;AMR_AF=0.2233;AFR_AF=0.8631;EUR_AF=0.2078;SAS_AF=0.4141;AA=G|||;VT=SNP
8	65207854	rs13252892	G	A	100	PASS	AC=2385;AF=0.476238;AN=5008;NS=2504;DP=18984;EAS_AF=0.4712;AMR_AF=0.2233;AFR_AF=0.8631;EUR_AF=0.2078;SAS_AF=0.4141;AA=A|||;VT=SNP
8	65207921	rs57666867	G	C	100	PASS	AC=21;AF=0.00419329;AN=5008;NS=2504;DP=18719;EAS_AF=0.0208;AMR_AF=0;AFR_AF=0;EUR_AF=0;SAS_AF=0;AA=G|||;VT=SNP
8	65209324	rs7822866	C	T	100	PASS	AC=2385;AF=0.476238;AN=5008;NS=2504;DP=21347;EAS_AF=0.4712;AMR_AF=0.2233;AFR_AF=0.8631;EUR_AF=0.2078;SAS_AF=0.4141;AA=T|||;VT=SNP
8	65210446	rs10097129	T	A	100	PASS	AC=2385;AF=0.476238;AN=5008;NS=2504;DP=13339;EAS_AF=0.4712;AMR_AF=0.2233;AFR_AF=0.8631;EUR_AF=0.2078;SAS_AF=0.4141;AA=A|||;VT=SNP
8	65210536	rs118061075	C	T	100	PASS	AC=61;AF=0.0121805;AN=5008;NS=2504;DP=13997;EAS_AF=0.0238;AMR_AF=0.0519;AFR_AF=0.0008;EUR_AF=0;SAS_AF=0;AA=c|||;VT=SNP
8	65211043	rs34215741	A	G	100	PASS	AC=532;AF=0.10623;AN=5008;NS=2504;DP=18261;EAS_AF=0.2312;AMR_AF=0.0764;AFR_AF=0.0439;EUR_AF=0.0964;SAS_AF=0.093;AA=A|||;VT=SNP
8	65212430	rs1440136	C	G	100	PASS	AC=2384;AF=0.476038;AN=5008;NS=2504;DP=19444;EAS_AF=0.4712;AMR_AF=0.2233;AFR_AF=0.8631;EUR_AF=0.2078;SAS_AF=0.4131;AA=G|||;VT=SNP
8	65212922	rs7841666	A	G	100	PASS	AC=2383;AF=0.475839;AN=5008;NS=2504;DP=19202;EAS_AF=0.4712;AMR_AF=0.2233;AFR_AF=0.8638;EUR_AF=0.2078;SAS_AF=0.411;AA=G|||;VT=SNP
8	65213478	rs971236	A	G	100	PASS	AC=858;AF=0.171326;AN=5008;NS=2504;DP=17563;EAS_AF=0.1736;AMR_AF=0.1081;AFR_AF=0.0582;EUR_AF=0.2097;SAS_AF=0.3272;AA=A|||;VT=SNP
8	65213703	rs10097471	G	T	100	PASS	AC=947;AF=0.189097;AN=5008;NS=2504;DP=17052;EAS_AF=0.1726;AMR_AF=0.111;AFR_AF=0.1422;EUR_AF=0.1938;SAS_AF=0.32;AA=G|||;VT=SNP
8	65213794	rs7830401	T	A	100	PASS	AC=678;AF=0.135383;AN=5008;NS=2504;DP=16943;EAS_AF=0.2698;AMR_AF=0.0605;AFR_AF=0.2284;EUR_AF=0.003;SAS_AF=0.0603;AA=T|||;VT=SNP
8	65214343	rs58715168	T	G	100	PASS	AC=641;AF=0.127995;AN=5008;NS=2504;DP=15363;EAS_AF=0.2688;AMR_AF=0.0562;AFR_AF=0.2035;EUR_AF=0.003;SAS_AF=0.0603;AA=T|||;VT=SNP
8	65214492	rs10504375	T	C	100	PASS	AC=2260;AF=0.451278;AN=5008;NS=2504;DP=16103;EAS_AF=0.4911;AMR_AF=0.3127;AFR_AF=0.5787;EUR_AF=0.3141;SAS_AF=0.4775;AA=C|||;VT=SNP
8	65215119	rs9298081	A	G	100	PASS	AC=1540;AF=0.307508;AN=5008;NS=2504;DP=20289;EAS_AF=0.2222;AMR_AF=0.2493;AFR_AF=0.3192;EUR_AF=0.3111;SAS_AF=0.4172;AA=G|||;VT=SNP
8	65215134	rs138475183	G	T	100	PASS	AC=61;AF=0.0121805;AN=5008;NS=2504;DP=20367;EAS_AF=0.0228;AMR_AF=0.0533;AFR_AF=0.0008;EUR_AF=0;SAS_AF=0;AA=G|||;VT=SNP
8	65215716	rs74961097	G	A	100	PASS	AC=18;AF=0.00359425;AN=5008;NS=2504;DP=20901;EAS_AF=0.0179;AMR_AF=0;AFR_AF=0;EUR_AF=0;SAS_AF=0;AA=G|||;VT=SNP
8	65215884	rs10105676	G	A	100	PASS	AC=1540;AF=0.307508;AN=5008;NS=2504;DP=20280;EAS_AF=0.2222;AMR_AF=0.2493;AFR_AF=0.3192;EUR_AF=0.3111;SAS_AF=0.4172;AA=g|||;VT=SNP
8	65215903	rs58326689	G	A	100	PASS	AC=677;AF=0.135184;AN=5008;NS=2504;DP=19101;EAS_AF=0.2688;AMR_AF=0.0605;AFR_AF=0.2284;EUR_AF=0.003;SAS_AF=0.0603;AA=G|||;VT=SNP
8	65216302	rs72505488	G	A	100	PASS	AC=359;AF=0.0716853;AN=5008;NS=2504;DP=20445;EAS_AF=0.0496;AMR_AF=0.1326;AFR_AF=0.0189;EUR_AF=0.1183;SAS_AF=0.0746;AA=G|||;VT=SNP
8	65216556	rs79761944	G	T	100	PASS	AC=185;AF=0.0369409;AN=5008;NS=2504;DP=22893;EAS_AF=0.1558;AMR_AF=0.0029;AFR_AF=0;EUR_AF=0.001;SAS_AF=0.0256;AA=G|||;VT=SNP
8	65216660	rs73690606	G	A	100	PASS	AC=492;AF=0.0982428;AN=5008;NS=2504;DP=19485;EAS_AF=0.0496;AMR_AF=0.1297;AFR_AF=0.1036;EUR_AF=0.1173;SAS_AF=0.0992;AA=G|||;VT=SNP
8	65216854	rs190937	T	C	100	PASS	AC=529;AF=0.105631;AN=5008;NS=2504;DP=20386;EAS_AF=0.247;AMR_AF=0.1138;AFR_AF=0.0295;EUR_AF=0.0924;SAS_AF=0.0706;AA=T|||;VT=SNP
8	65219220	rs57343918	C	T	100	PASS	AC=643;AF=0.128395;AN=5008;NS=2504;DP=18866;EAS_AF=0.2698;AMR_AF=0.0562;AFR_AF=0.2042;EUR_AF=0.003;SAS_AF=0.0603;AA=C|||;VT=SNP
8	65219530	rs147809109	C	A	100	PASS	AC=49;AF=0.00978435;AN=5008;NS=2504;DP=16176;EAS_AF=0.0198;AMR_AF=0.0346;AFR_AF=0.0008;EUR_AF=0.001;SAS_AF=0.0031;AA=C|||;VT=SNP
8	65219672	rs11995170	C	T	100	PASS	AC=492;AF=0.0982428;AN=5008;NS=2504;DP=14575;EAS_AF=0.0496;AMR_AF=0.1311;AFR_AF=0.1036;EUR_AF=0.1173;SAS_AF=0.0982;AA=C|||;VT=SNP
8	65220152	rs10087386	T	G	100	PASS	AC=951;AF=0.189896;AN=5008;NS=2504;DP=16985;EAS_AF=0.1726;AMR_AF=0.1138;AFR_AF=0.1437;EUR_AF=0.1958;SAS_AF=0.318;AA=T|||;VT=SNP
8	65220906	rs73690607	A	T	100	PASS	AC=651;AF=0.129992;AN=5008;NS=2504;DP=15599;EAS_AF=0.2698;AMR_AF=0.0562;AFR_AF=0.2103;EUR_AF=0.003;SAS_AF=0.0603;AA=T|||;VT=SNP
8	65222139	rs16931063	C	A	100	PASS	AC=943;AF=0.188299;AN=5008;NS=2504;DP=19222;EAS_AF=0.1726;AMR_AF=0.111;AFR_AF=0.1407;EUR_AF=0.1938;SAS_AF=0.318;AA=C|||;VT=SNP
8	65222861	rs377055063	A	C	100	PASS	AC=35;AF=0.00698882;AN=5008;NS=2504;DP=18953;EAS_AF=0.0327;AMR_AF=0.0029;AFR_AF=0;EUR_AF=0;SAS_AF=0;AA=A|||;VT=SNP
8	65223098	rs1347758	T	C	100	PASS	AC=2639;AF=0.526957;AN=5008;NS=2504;DP=20035;EAS_AF=0.4921;AMR_AF=0.3372;AFR_AF=0.8502;EUR_AF=0.3161;SAS_AF=0.4775;AA=C|||;VT=SNP
8	65223638	rs28589728	G	A	100	PASS	AC=519;AF=0.103634;AN=5008;NS=2504;DP=21264;EAS_AF=0.0486;AMR_AF=0.1311;AFR_AF=0.1248;EUR_AF=0.1173;SAS_AF=0.0982;AA=G|||;VT=SNP
8	65223769	rs11992099	A	G	100	PASS	AC=523;AF=0.104433;AN=5008;NS=2504;DP=19270;EAS_AF=0.0486;AMR_AF=0.1311;AFR_AF=0.1278;EUR_AF=0.1173;SAS_AF=0.0982;AA=A|||;VT=SNP
8	65224215	rs36108177	C	A	100	PASS	AC=415;AF=0.0828674;AN=5008;NS=2504;DP=16580;EAS_AF=0.0486;AMR_AF=0.1225;AFR_AF=0.0643;EUR_AF=0.1133;SAS_AF=0.0838;AA=C|||;VT=SNP
8	65224370	rs2083185	G	T	100	PASS	AC=678;AF=0.135383;AN=5008;NS=2504;DP=17363;EAS_AF=0.2698;AMR_AF=0.0605;AFR_AF=0.2284;EUR_AF=0.003;SAS_AF=0.0603;AA=G|||;VT=SNP
8	65224967	rs7840001	A	G	100	PASS	AC=2246;AF=0.448482;AN=5008;NS=2504;DP=17857;EAS_AF=0.4921;AMR_AF=0.3112;AFR_AF=0.5688;EUR_AF=0.3141;SAS_AF=0.4765;AA=G|||;VT=SNP
8	65225954	rs1595482	A	G	100	PASS	AC=415;AF=0.0828674;AN=5008;NS=2504;DP=19509;EAS_AF=0.0486;AMR_AF=0.1225;AFR_AF=0.0643;EUR_AF=0.1133;SAS_AF=0.0838;AA=A|||;VT=SNP
8	65226277	rs11990923	T	C	100	PASS	AC=612;AF=0.122204;AN=5008;NS=2504;DP=17994;EAS_AF=0.0486;AMR_AF=0.1398;AFR_AF=0.1906;EUR_AF=0.1173;SAS_AF=0.0982;AA=T|||;VT=SNP
8	65226484	rs145844949	A	G	100	PASS	AC=8;AF=0.00159744;AN=5008;NS=2504;DP=15706;EAS_AF=0.002;AMR_AF=0;AFR_AF=0;EUR_AF=0.006;SAS_AF=0;AA=A|||;VT=SNP
8	65226595	rs59645733	G	A	100	PASS	AC=682;AF=0.136182;AN=5008;NS=2504;DP=15970;EAS_AF=0.2698;AMR_AF=0.0605;AFR_AF=0.2315;EUR_AF=0.003;SAS_AF=0.0603;AA=G|||;VT=SNP
8	65226640	rs1438228	A	C	100	PASS	AC=619;AF=0.123602;AN=5008;NS=2504;DP=15835;EAS_AF=0.0486;AMR_AF=0.1398;AFR_AF=0.1959;EUR_AF=0.1173;SAS_AF=0.0982;AA=A|||;VT=SNP
8	65226862	rs10099867	A	C	100	PASS	AC=951;AF=0.189896;AN=5008;NS=2504;DP=16591;EAS_AF=0.1726;AMR_AF=0.111;AFR_AF=0.1467;EUR_AF=0.1938;SAS_AF=0.318;AA=A|||;VT=SNP
8	65226881	rs1595483	G	C	100	PASS	AC=619;AF=0.123602;AN=5008;NS=2504;DP=16484;EAS_AF=0.0486;AMR_AF=0.1398;AFR_AF=0.1959;EUR_AF=0.1173;SAS_AF=0.0982;AA=g|||;VT=SNP
8	65227070	rs298194	G	A	100	PASS	AC=535;AF=0.106829;AN=5008;NS=2504;DP=16191;EAS_AF=0.244;AMR_AF=0.1225;AFR_AF=0.0303;EUR_AF=0.0944;SAS_AF=0.0706;AA=G|||;VT=SNP
8	65228207	rs11998088	C	T	100	PASS	AC=603;AF=0.120407;AN=5008;NS=2504;DP=17231;EAS_AF=0.0486;AMR_AF=0.1398;AFR_AF=0.1838;EUR_AF=0.1173;SAS_AF=0.0982;AA=C|||;VT=SNP
8	65228453	rs9298082	T	A	100	PASS	AC=1551;AF=0.309704;AN=5008;NS=2504;DP=16340;EAS_AF=0.2212;AMR_AF=0.2507;AFR_AF=0.3283;EUR_AF=0.3111;SAS_AF=0.4162;AA=A|||;VT=SNP
8	65228728	rs59524902	G	A	100	PASS	AC=712;AF=0.142173;AN=5008;NS=2504;DP=16183;EAS_AF=0.2996;AMR_AF=0.0634;AFR_AF=0.2277;EUR_AF=0.004;SAS_AF=0.0624;AA=G|||;VT=SNP
8	65229114	rs7834294	G	T	100	PASS	AC=608;AF=0.121406;AN=5008;NS=2504;DP=13841;EAS_AF=0.0486;AMR_AF=0.1398;AFR_AF=0.1876;EUR_AF=0.1173;SAS_AF=0.0982;AA=G|||;VT=SNP
8	65229937	rs35845730	G	T	100	PASS	AC=947;AF=0.189097;AN=5008;NS=2504;DP=21450;EAS_AF=0.1726;AMR_AF=0.111;AFR_AF=0.1437;EUR_AF=0.1938;SAS_AF=0.318;AA=g|||;VT=SNP
8	65230042	rs77864368	T	C	100	PASS	AC=519;AF=0.103634;AN=5008;NS=2504;DP=22710;EAS_AF=0.0486;AMR_AF=0.1311;AFR_AF=0.1248;EUR_AF=0.1173;SAS_AF=0.0982;AA=t|||;VT=SNP
8	65230063	rs62521215	A	G	100	PASS	AC=947;AF=0.189097;AN=5008;NS=2504;DP=22469;EAS_AF=0.1726;AMR_AF=0.111;AFR_AF=0.1437;EUR_AF=0.1938;SAS_AF=0.318;AA=a|||;VT=SNP
8	65230368	rs62521216	A	G	100	PASS	AC=749;AF=0.149561;AN=5008;NS=2504;DP=21050;EAS_AF=0.1726;AMR_AF=0.098;AFR_AF=0.0053;EUR_AF=0.1889;SAS_AF=0.317;AA=A|||;VT=SNP
8	65231804	rs561996257	T	G	100	PASS	AC=56;AF=0.0111821;AN=5008;NS=2504;DP=18889;EAS_AF=0.0268;AMR_AF=0.0346;AFR_AF=0.0008;EUR_AF=0.001;SAS_AF=0.0031;AA=t|||;VT=SNP
8	65231900	rs56789761	T	C	100	PASS	AC=649;AF=0.129593;AN=5008;NS=2504;DP=17968;EAS_AF=0.2708;AMR_AF=0.0562;AFR_AF=0.208;EUR_AF=0.003;SAS_AF=0.0603;AA=T|||;VT=SNP
8	65232022	rs143585921	G	A	100	PASS	AC=360;AF=0.071885;AN=5008;NS=2504;DP=19049;EAS_AF=0.2688;AMR_AF=0.0375;AFR_AF=0.0008;EUR_AF=0.003;SAS_AF=0.0603;AA=G|||;VT=SNP
8	65232590	rs146163695	T	C	100	PASS	AC=415;AF=0.0828674;AN=5008;NS=2504;DP=22325;EAS_AF=0.0486;AMR_AF=0.1225;AFR_AF=0.0643;EUR_AF=0.1133;SAS_AF=0.0838;AA=T|||;VT=SNP
8	65232744	rs149062608	T	A	100	PASS	AC=519;AF=0.103634;AN=5008;NS=2504;DP=21517;EAS_AF=0.0486;AMR_AF=0.1311;AFR_AF=0.1248;EUR_AF=0.1173;SAS_AF=0.0982;AA=T|||;VT=SNP
8	65233299	rs146166150	G	C	100	PASS	AC=21;AF=0.00419329;AN=5008;NS=2504;DP=22471;EAS_AF=0.002;AMR_AF=0.0187;AFR_AF=0;EUR_AF=0.006;SAS_AF=0;AA=G|||;VT=SNP
8	65234221	rs12547329	T	G	100	PASS	AC=58;AF=0.0115815;AN=5008;NS=2504;DP=20348;EAS_AF=0.0208;AMR_AF=0.0519;AFR_AF=0.0008;EUR_AF=0;SAS_AF=0;AA=T|||;VT=SNP
8	65234654	rs150019065	G	A	100	PASS	AC=364;AF=0.0726837;AN=5008;NS=2504;DP=18759;EAS_AF=0.0397;AMR_AF=0.1916;AFR_AF=0.0174;EUR_AF=0.0646;SAS_AF=0.1053;AA=G|||;VT=SNP
8	65234947	rs7828574	C	T	100	PASS	AC=608;AF=0.121406;AN=5008;NS=2504;DP=15971;EAS_AF=0.0486;AMR_AF=0.1398;AFR_AF=0.1876;EUR_AF=0.1173;SAS_AF=0.0982;AA=C|||;VT=SNP
8	65234983	rs28631026	C	T	100	PASS	AC=748;AF=0.149361;AN=5008;NS=2504;DP=15460;EAS_AF=0.1726;AMR_AF=0.098;AFR_AF=0.0045;EUR_AF=0.1889;SAS_AF=0.317;AA=C|||;VT=SNP
8	65234990	rs183705280	C	T	100	PASS	AC=61;AF=0.0121805;AN=5008;NS=2504;DP=14079;EAS_AF=0.0556;AMR_AF=0.0029;AFR_AF=0;EUR_AF=0.003;SAS_AF=0;AA=C|||;VT=SNP
8	65235506	rs10957308	A	G	100	PASS	AC=608;AF=0.121406;AN=5008;NS=2504;DP=16473;EAS_AF=0.0486;AMR_AF=0.1398;AFR_AF=0.1876;EUR_AF=0.1173;SAS_AF=0.0982;AA=A|||;VT=SNP
8	65236018	rs12335124	T	C	100	PASS	AC=747;AF=0.149161;AN=5008;NS=2504;DP=18575;EAS_AF=0.1726;AMR_AF=0.0965;AFR_AF=0.0045;EUR_AF=0.1889;SAS_AF=0.317;AA=T|||;VT=SNP
8	65236314	rs12334830	C	G	100	PASS	AC=947;AF=0.189097;AN=5008;NS=2504;DP=20217;EAS_AF=0.1726;AMR_AF=0.111;AFR_AF=0.1437;EUR_AF=0.1938;SAS_AF=0.318;AA=C|||;VT=SNP
8	65236952	rs1438229	A	G	100	PASS	AC=1554;AF=0.310304;AN=5008;NS=2504;DP=14893;EAS_AF=0.2222;AMR_AF=0.2507;AFR_AF=0.3283;EUR_AF=0.3111;SAS_AF=0.4182;AA=G|||;VT=SNP
8	65237207	rs10090928	C	T	100	PASS	AC=1552;AF=0.309904;AN=5008;NS=2504;DP=13159;EAS_AF=0.2222;AMR_AF=0.2507;AFR_AF=0.3283;EUR_AF=0.3111;SAS_AF=0.4162;AA=T|||;VT=SNP
8	65237449	rs55758770	T	G	100	PASS	AC=416;AF=0.0830671;AN=5008;NS=2504;DP=14730;EAS_AF=0.0486;AMR_AF=0.1225;AFR_AF=0.0651;EUR_AF=0.1133;SAS_AF=0.0838;AA=T|||;VT=SNP
8	65237756	rs117113655	C	G	100	PASS	AC=56;AF=0.0111821;AN=5008;NS=2504;DP=17681;EAS_AF=0.0556;AMR_AF=0;AFR_AF=0;EUR_AF=0;SAS_AF=0;AA=C|||;VT=SNP
8	65237966	rs73690609	C	T	100	PASS	AC=519;AF=0.103634;AN=5008;NS=2504;DP=17337;EAS_AF=0.0486;AMR_AF=0.1311;AFR_AF=0.1248;EUR_AF=0.1173;SAS_AF=0.0982;AA=C|||;VT=SNP
8	65237997	rs13252463	C	A	100	PASS	AC=747;AF=0.149161;AN=5008;NS=2504;DP=16772;EAS_AF=0.1726;AMR_AF=0.0965;AFR_AF=0.0045;EUR_AF=0.1889;SAS_AF=0.317;AA=C|||;VT=SNP
8	65238326	rs7817906	C	A	100	PASS	AC=647;AF=0.129193;AN=5008;NS=2504;DP=15535;EAS_AF=0.2698;AMR_AF=0.0562;AFR_AF=0.2073;EUR_AF=0.003;SAS_AF=0.0603;AA=C|||;VT=SNP
8	65238605	rs12708021	C	A	100	PASS	AC=947;AF=0.189097;AN=5008;NS=2504;DP=17579;EAS_AF=0.1726;AMR_AF=0.111;AFR_AF=0.1437;EUR_AF=0.1938;SAS_AF=0.318;AA=C|||;VT=SNP
8	65239095	rs7840690	T	G	100	PASS	AC=608;AF=0.121406;AN=5008;NS=2504;DP=20924;EAS_AF=0.0486;AMR_AF=0.1398;AFR_AF=0.1876;EUR_AF=0.1173;SAS_AF=0.0982;AA=T|||;VT=SNP
8	65239486	rs67633283	A	G	100	PASS	AC=747;AF=0.149161;AN=5008;NS=2504;DP=21819;EAS_AF=0.1726;AMR_AF=0.0965;AFR_AF=0.0045;EUR_AF=0.1889;SAS_AF=0.317;AA=A|||;VT=SNP
8	65239603	rs57389441	A	C	100	PASS	AC=608;AF=0.121406;AN=5008;NS=2504;DP=21080;EAS_AF=0.0486;AMR_AF=0.1398;AFR_AF=0.1876;EUR_AF=0.1173;SAS_AF=0.0982;AA=A|||;VT=SNP
8	65240061	rs13274668	T	A	100	PASS	AC=944;AF=0.188498;AN=5008;NS=2504;DP=21968;EAS_AF=0.1726;AMR_AF=0.111;AFR_AF=0.1415;EUR_AF=0.1938;SAS_AF=0.318;AA=T|||;VT=SNP
8	65240283	rs13275299	T	C	100	PASS	AC=748;AF=0.149361;AN=5008;NS=2504;DP=19222;EAS_AF=0.1726;AMR_AF=0.098;AFR_AF=0.0045;EUR_AF=0.1889;SAS_AF=0.317;AA=T|||;VT=SNP
8	65241461	rs76270035	G	C	100	PASS	AC=643;AF=0.128395;AN=5008;NS=2504;DP=18228;EAS_AF=0.2708;AMR_AF=0.0562;AFR_AF=0.2035;EUR_AF=0.003;SAS_AF=0.0603;AA=G|||;VT=SNP
8	65242166	rs13257322	A	G	100	PASS	AC=2245;AF=0.448283;AN=5008;NS=2504;DP=20840;EAS_AF=0.4911;AMR_AF=0.3112;AFR_AF=0.5688;EUR_AF=0.3141;SAS_AF=0.4765;AA=G|||;VT=SNP
8	65242655	rs11993477	G	T	100	PASS	AC=519;AF=0.103634;AN=5008;NS=2504;DP=17278;EAS_AF=0.0486;AMR_AF=0.1311;AFR_AF=0.1248;EUR_AF=0.1173;SAS_AF=0.0982;AA=G|||;VT=SNP
8	65242659	rs141564685	A	G	100	PASS	AC=50;AF=0.00998403;AN=5008;NS=2504;DP=17134;EAS_AF=0.0476;AMR_AF=0;AFR_AF=0;EUR_AF=0.001;SAS_AF=0.001;AA=A|||;VT=SNP
8	65242706	rs11986260	A	G	100	PASS	AC=415;AF=0.0828674;AN=5008;NS=2504;DP=16308;EAS_AF=0.0486;AMR_AF=0.1225;AFR_AF=0.0643;EUR_AF=0.1133;SAS_AF=0.0838;AA=A|||;VT=SNP
8	65242822	rs117658477	T	C	100	PASS	AC=49;AF=0.00978435;AN=5008;NS=2504;DP=14602;EAS_AF=0.0476;AMR_AF=0;AFR_AF=0;EUR_AF=0;SAS_AF=0.001;AA=T|||;VT=SNP
8	65243151	rs10093773	C	T	100	PASS	AC=827;AF=0.165136;AN=5008;NS=2504;DP=11424;EAS_AF=0.1726;AMR_AF=0.1052;AFR_AF=0.056;EUR_AF=0.1938;SAS_AF=0.318;AA=C|||;VT=SNP
8	65243660	rs182696021	C	A	100	PASS	AC=32;AF=0.00638978;AN=5008;NS=2504;DP=16152;EAS_AF=0.0317;AMR_AF=0;AFR_AF=0;EUR_AF=0;SAS_AF=0;AA=C|||;VT=SNP
8	65244543	rs17223648	G	A	100	PASS	AC=747;AF=0.149161;AN=5008;NS=2504;DP=16036;EAS_AF=0.1726;AMR_AF=0.0965;AFR_AF=0.0045;EUR_AF=0.1889;SAS_AF=0.317;AA=G|||;VT=SNP
8	65245116	rs1837193	T	C	100	PASS	AC=1498;AF=0.299121;AN=5008;NS=2504;DP=18438;EAS_AF=0.2212;AMR_AF=0.2464;AFR_AF=0.2905;EUR_AF=0.3111;SAS_AF=0.4162;AA=C|||;VT=SNP
8	65245163	rs10101906	G	A	100	PASS	AC=281;AF=0.0561102;AN=5008;NS=2504;DP=18070;EAS_AF=0.1667;AMR_AF=0.0072;AFR_AF=0.0779;EUR_AF=0.002;SAS_AF=0.0031;AA=A|||;VT=SNP
8	65245350	rs13254698	T	C	100	PASS	AC=747;AF=0.149161;AN=5008;NS=2504;DP=20456;EAS_AF=0.1726;AMR_AF=0.0965;AFR_AF=0.0045;EUR_AF=0.1889;SAS_AF=0.317;AA=T|||;VT=SNP
8	65246637	rs7844448	T	C	100	PASS	AC=2653;AF=0.529752;AN=5008;NS=2504;DP=16215;EAS_AF=0.4911;AMR_AF=0.3343;AFR_AF=0.8638;EUR_AF=0.3161;SAS_AF=0.4765;AA=C|||;VT=SNP
8	65248253	rs7824601	T	G	100	PASS	AC=2655;AF=0.530152;AN=5008;NS=2504;DP=18096;EAS_AF=0.4911;AMR_AF=0.3343;AFR_AF=0.8646;EUR_AF=0.3161;SAS_AF=0.4775;AA=G|||;VT=SNP
8	65248408	rs78682780	T	C	100	PASS	AC=25;AF=0.00499201;AN=5008;NS=2504;DP=18639;EAS_AF=0.0218;AMR_AF=0;AFR_AF=0;EUR_AF=0.001;SAS_AF=0.002;AA=T|||;VT=SNP
8	65248943	rs10957309	A	T	100	PASS	AC=697;AF=0.139177;AN=5008;NS=2504;DP=17178;EAS_AF=0.2698;AMR_AF=0.0605;AFR_AF=0.2428;EUR_AF=0.003;SAS_AF=0.0603;AA=A|||;VT=SNP
8	65249209	rs1438230	T	A	100	PASS	AC=358;AF=0.0714856;AN=5008;NS=2504;DP=16320;EAS_AF=0.0407;AMR_AF=0.1902;AFR_AF=0.0174;EUR_AF=0.0616;SAS_AF=0.1022;AA=T|||;VT=SNP
8	65250883	rs10104164	C	T	100	PASS	AC=949;AF=0.189497;AN=5008;NS=2504;DP=18352;EAS_AF=0.1726;AMR_AF=0.111;AFR_AF=0.1452;EUR_AF=0.1938;SAS_AF=0.318;AA=C|||;VT=SNP
8	65251215	rs74344177	T	C	100	PASS	AC=90;AF=0.0179712;AN=5008;NS=2504;DP=16284;EAS_AF=0.0873;AMR_AF=0;AFR_AF=0;EUR_AF=0;SAS_AF=0.002;AA=T|||;VT=SNP
8	65251572	rs10957310	A	G	100	PASS	AC=697;AF=0.139177;AN=5008;NS=2504;DP=14537;EAS_AF=0.2688;AMR_AF=0.0605;AFR_AF=0.2436;EUR_AF=0.003;SAS_AF=0.0603;AA=A|||;VT=SNP
8	65252872	rs59375354	A	T	100	PASS	AC=521;AF=0.104034;AN=5008;NS=2504;DP=16587;EAS_AF=0.0486;AMR_AF=0.1326;AFR_AF=0.1256;EUR_AF=0.1173;SAS_AF=0.0982;AA=-|||;VT=SNP
8	65252983	rs60953601	C	T	100	PASS	AC=532;AF=0.10623;AN=5008;NS=2504;DP=16900;EAS_AF=0.0486;AMR_AF=0.1311;AFR_AF=0.1339;EUR_AF=0.1173;SAS_AF=0.0992;AA=C|||;VT=SNP
8	65253331	rs9298083	T	A	100	PASS	AC=1495;AF=0.298522;AN=5008;NS=2504;DP=18384;EAS_AF=0.2212;AMR_AF=0.2421;AFR_AF=0.2905;EUR_AF=0.3111;SAS_AF=0.4162;AA=A|||;VT=SNP
8	65254172	rs17315206	G	A	100	PASS	AC=747;AF=0.149161;AN=5008;NS=2504;DP=16963;EAS_AF=0.1726;AMR_AF=0.098;AFR_AF=0.0038;EUR_AF=0.1889;SAS_AF=0.317;AA=G|||;VT=SNP
8	65254405	rs58928116	G	A	100	PASS	AC=421;AF=0.0840655;AN=5008;NS=2504;DP=19044;EAS_AF=0.0486;AMR_AF=0.1225;AFR_AF=0.0688;EUR_AF=0.1133;SAS_AF=0.0838;AA=G|||;VT=SNP
8	65254663	rs13262851	G	A	100	PASS	AC=965;AF=0.192692;AN=5008;NS=2504;DP=16700;EAS_AF=0.1726;AMR_AF=0.111;AFR_AF=0.1566;EUR_AF=0.1938;SAS_AF=0.319;AA=g|||;VT=SNP
8	65254903	rs2008156	T	C	100	PASS	AC=968;AF=0.193291;AN=5008;NS=2504;DP=18856;EAS_AF=0.1736;AMR_AF=0.111;AFR_AF=0.1581;EUR_AF=0.1938;SAS_AF=0.319;AA=T|||;VT=SNP
8	65254976	rs2008164	T	C	100	PASS	AC=1523;AF=0.304113;AN=5008;NS=2504;DP=18196;EAS_AF=0.2212;AMR_AF=0.2464;AFR_AF=0.3086;EUR_AF=0.3111;SAS_AF=0.4172;AA=C|||;VT=SNP
8	65255468	rs11986954	G	T	100	PASS	AC=531;AF=0.10603;AN=5008;NS=2504;DP=18807;EAS_AF=0.0486;AMR_AF=0.1311;AFR_AF=0.1339;EUR_AF=0.1173;SAS_AF=0.0982;AA=G|||;VT=SNP
8	65256119	rs10096133	A	G	100	PASS	AC=1522;AF=0.303914;AN=5008;NS=2504;DP=18714;EAS_AF=0.2212;AMR_AF=0.2464;AFR_AF=0.3086;EUR_AF=0.3111;SAS_AF=0.4162;AA=G|||;VT=SNP
8	65256655	rs139171221	C	T	100	PASS	AC=36;AF=0.0071885;AN=5008;NS=2504;DP=15932;EAS_AF=0.0079;AMR_AF=0;AFR_AF=0.0204;EUR_AF=0;SAS_AF=0.001;AA=C|||;VT=SNP
8	65256906	rs79273113	A	G	100	PASS	AC=697;AF=0.139177;AN=5008;NS=2504;DP=15440;EAS_AF=0.2688;AMR_AF=0.0605;AFR_AF=0.2436;EUR_AF=0.003;SAS_AF=0.0603;AA=A|||;VT=SNP
8	65258301	rs1899047	G	T	100	PASS	AC=2279;AF=0.455072;AN=5008;NS=2504;DP=14353;EAS_AF=0.4891;AMR_AF=0.3156;AFR_AF=0.5946;EUR_AF=0.3121;SAS_AF=0.4775;AA=T|||;VT=SNP
8	65258742	rs1899048	C	T	100	PASS	AC=743;AF=0.148363;AN=5008;NS=2504;DP=18563;EAS_AF=0.1617;AMR_AF=0.1081;AFR_AF=0.0038;EUR_AF=0.1958;SAS_AF=0.3098;AA=C|||;VT=SNP
8	65259103	rs10110341	T	C	100	PASS	AC=2659;AF=0.53095;AN=5008;NS=2504;DP=20412;EAS_AF=0.4683;AMR_AF=0.3602;AFR_AF=0.823;EUR_AF=0.3469;SAS_AF=0.5112;AA=C|||;VT=SNP
8	65259467	rs10098936	G	A	100	PASS	AC=734;AF=0.146565;AN=5008;NS=2504;DP=17685;EAS_AF=0.1766;AMR_AF=0.0965;AFR_AF=0.003;EUR_AF=0.1829;SAS_AF=0.3078;AA=G|||;VT=SNP
8	65260306	rs10099728	C	T	100	PASS	AC=787;AF=0.157149;AN=5008;NS=2504;DP=21471;EAS_AF=0.1766;AMR_AF=0.0965;AFR_AF=0.0439;EUR_AF=0.1829;SAS_AF=0.3067;AA=C|||;VT=SNP
8	65262335	rs139507156	C	T	100	PASS	AC=7;AF=0.00139776;AN=5008;NS=2504;DP=18935;EAS_AF=0.0069;AMR_AF=0;AFR_AF=0;EUR_AF=0;SAS_AF=0;AA=C|||;VT=SNP
8	65263089	rs1370746	T	C	100	PASS	AC=2613;AF=0.521765;AN=5008;NS=2504;DP=20644;EAS_AF=0.4286;AMR_AF=0.3573;AFR_AF=0.8343;EUR_AF=0.34;SAS_AF=0.499;AA=C|||;VT=SNP
8	65264500	rs77639730	T	C	100	PASS	AC=79;AF=0.0157748;AN=5008;NS=2504;DP=19747;EAS_AF=0.0546;AMR_AF=0.0288;AFR_AF=0.0008;EUR_AF=0;SAS_AF=0.0031;AA=T|||;VT=SNP
8	65265241	rs139569415	T	G	100	PASS	AC=55;AF=0.0109824;AN=5008;NS=2504;DP=18729;EAS_AF=0.0188;AMR_AF=0.0519;AFR_AF=0;EUR_AF=0;SAS_AF=0;AA=T|||;VT=SNP
8	65265635	rs73687205	T	A	100	PASS	AC=1122;AF=0.224042;AN=5008;NS=2504;DP=16845;EAS_AF=0.249;AMR_AF=0.2032;AFR_AF=0.3086;EUR_AF=0.1501;SAS_AF=0.1748;AA=T|||;VT=SNP
8	65267330	rs150179825	C	T	100	PASS	AC=51;AF=0.0101837;AN=5008;NS=2504;DP=19854;EAS_AF=0.0139;AMR_AF=0.0519;AFR_AF=0.0008;EUR_AF=0;SAS_AF=0;AA=C|||;VT=SNP
8	65268032	rs56207344	A	G	100	PASS	AC=1124;AF=0.224441;AN=5008;NS=2504;DP=18693;EAS_AF=0.248;AMR_AF=0.2032;AFR_AF=0.3094;EUR_AF=0.1521;SAS_AF=0.1748;AA=A|||;VT=SNP
8	65268270	rs148623850	T	G	100	PASS	AC=80;AF=0.0159744;AN=5008;NS=2504;DP=15339;EAS_AF=0.0556;AMR_AF=0.0288;AFR_AF=0.0008;EUR_AF=0;SAS_AF=0.0031;AA=T|||;VT=SNP
8	65268309	rs35911912	A	G	100	PASS	AC=2644;AF=0.527955;AN=5008;NS=2504;DP=16007;EAS_AF=0.5585;AMR_AF=0.6643;AFR_AF=0.348;EUR_AF=0.661;SAS_AF=0.5061;AA=A|||;VT=SNP
8	65268558	rs4027692	A	G	100	PASS	AC=1283;AF=0.25619;AN=5008;NS=2504;DP=17618;EAS_AF=0.248;AMR_AF=0.2233;AFR_AF=0.4191;EUR_AF=0.1531;SAS_AF=0.1738;AA=A|||;VT=SNP
8	65268559	rs4416859	A	G	100	PASS	AC=1120;AF=0.223642;AN=5008;NS=2504;DP=17682;EAS_AF=0.248;AMR_AF=0.2032;AFR_AF=0.3086;EUR_AF=0.1501;SAS_AF=0.1738;AA=A|||;VT=SNP
8	65270624	rs298190	A	T	100	PASS	AC=2665;AF=0.532149;AN=5008;NS=2504;DP=20182;EAS_AF=0.5754;AMR_AF=0.6628;AFR_AF=0.3434;EUR_AF=0.66;SAS_AF=0.5184;AA=A|||;VT=SNP
8	65271861	rs298191	G	A	100	PASS	AC=2657;AF=0.530551;AN=5008;NS=2504;DP=19265;EAS_AF=0.5734;AMR_AF=0.6585;AFR_AF=0.3442;EUR_AF=0.659;SAS_AF=0.5153;AA=g|||;VT=SNP
8	65272478	rs298192	G	A	100	PASS	AC=2393;AF=0.477835;AN=5008;NS=2504;DP=19064;EAS_AF=0.5724;AMR_AF=0.6398;AFR_AF=0.1672;EUR_AF=0.66;SAS_AF=0.498;AA=G|||;VT=SNP
8	65272761	rs76203428	G	A	100	PASS	AC=77;AF=0.0153754;AN=5008;NS=2504;DP=19797;EAS_AF=0.0119;AMR_AF=0.0893;AFR_AF=0.0023;EUR_AF=0;SAS_AF=0;AA=G|||;VT=SNP
8	65274434	rs13263664	A	G	100	PASS	AC=467;AF=0.0932508;AN=5008;NS=2504;DP=14317;EAS_AF=0.2202;AMR_AF=0.0893;AFR_AF=0.0522;EUR_AF=0.0537;SAS_AF=0.0613;AA=A|||;VT=SNP
8	65276204	rs298193	G	T	100	PASS	AC=2012;AF=0.401757;AN=5008;NS=2504;DP=21466;EAS_AF=0.2956;AMR_AF=0.6268;AFR_AF=0.1505;EUR_AF=0.6412;SAS_AF=0.4448;AA=T|||;VT=SNP
8	65277022	rs137897048	A	G	100	PASS	AC=28;AF=0.00559105;AN=5008;NS=2504;DP=18288;EAS_AF=0.0238;AMR_AF=0;AFR_AF=0;EUR_AF=0;SAS_AF=0.0041;AA=A|||;VT=SNP
8	65277469	rs2577888	A	C	100	PASS	AC=3558;AF=0.710463;AN=5008;NS=2504;DP=19166;EAS_AF=0.5972;AMR_AF=0.7622;AFR_AF=0.7042;EUR_AF=0.83;SAS_AF=0.6759;AA=A|||;VT=SNP
8	65277726	rs298203	A	T	100	PASS	AC=4360;AF=0.870607;AN=5008;NS=2504;DP=17130;EAS_AF=0.7679;AMR_AF=0.8963;AFR_AF=0.9977;EUR_AF=0.8966;SAS_AF=0.7597;AA=T|||;VT=SNP
8	65277946	rs298204	C	T	100	PASS	AC=3769;AF=0.752596;AN=5008;NS=2504;DP=16330;EAS_AF=0.5962;AMR_AF=0.7695;AFR_AF=0.8616;EUR_AF=0.83;SAS_AF=0.6748;AA=T|||;VT=SNP
8	65281771	rs298205	C	A	100	PASS	AC=3802;AF=0.759185;AN=5008;NS=2504;DP=10074;EAS_AF=0.5962;AMR_AF=0.8055;AFR_AF=0.8623;EUR_AF=0.837;SAS_AF=0.6748;AA=C|||;VT=SNP
8	65282105	rs112748912	G	C	100	PASS	AC=441;AF=0.0880591;AN=5008;NS=2504;DP=9387;EAS_AF=0.1716;AMR_AF=0.111;AFR_AF=0.0545;EUR_AF=0.0557;SAS_AF=0.0644;AA=G|||;VT=SNP
8	65282499	rs298206	T	A	100	PASS	AC=3607;AF=0.720248;AN=5008;NS=2504;DP=12707;EAS_AF=0.5942;AMR_AF=0.7983;AFR_AF=0.7209;EUR_AF=0.836;SAS_AF=0.6748;AA=T|||;VT=SNP
8	65282597	rs298207	A	G	100	PASS	AC=4384;AF=0.875399;AN=5008;NS=2504;DP=12166;EAS_AF=0.7659;AMR_AF=0.9308;AFR_AF=0.9985;EUR_AF=0.8976;SAS_AF=0.7597;AA=G|||;VT=SNP
8	65282785	rs298208	A	G	100	PASS	AC=3613;AF=0.721446;AN=5008;NS=2504;DP=10276;EAS_AF=0.5982;AMR_AF=0.7983;AFR_AF=0.7224;EUR_AF=0.837;SAS_AF=0.6738;AA=A|||;VT=SNP
8	65283278	rs72654507	G	A	100	PASS	AC=437;AF=0.0872604;AN=5008;NS=2504;DP=15560;EAS_AF=0.1716;AMR_AF=0.1095;AFR_AF=0.0514;EUR_AF=0.0557;SAS_AF=0.0654;AA=G|||;VT=SNP
8	65283500	rs2577887	A	G	100	PASS	AC=4387;AF=0.875998;AN=5008;NS=2504;DP=14814;EAS_AF=0.7688;AMR_AF=0.9308;AFR_AF=0.9985;EUR_AF=0.8976;SAS_AF=0.7597;AA=G|||;VT=SNP
8	65283588	rs1440144	G	T	100	PASS	AC=4389;AF=0.876398;AN=5008;NS=2504;DP=15625;EAS_AF=0.7698;AMR_AF=0.9308;AFR_AF=0.9985;EUR_AF=0.8986;SAS_AF=0.7597;AA=T|||;VT=SNP
8	65283691	rs190938	G	T	100	PASS	AC=3609;AF=0.720647;AN=5008;NS=2504;DP=15838;EAS_AF=0.5982;AMR_AF=0.7983;AFR_AF=0.7201;EUR_AF=0.836;SAS_AF=0.6738;AA=G|||;VT=SNP
8	65288013	rs79319596	G	A	100	PASS	AC=15;AF=0.00299521;AN=5008;NS=2504;DP=17785;EAS_AF=0.0149;AMR_AF=0;AFR_AF=0;EUR_AF=0;SAS_AF=0;AA=G|||;VT=SNP
8	65290217	rs118037648	G	T	100	PASS	AC=40;AF=0.00798722;AN=5008;NS=2504;DP=11425;EAS_AF=0.0238;AMR_AF=0.0202;AFR_AF=0;EUR_AF=0;SAS_AF=0.002;AA=G|||;VT=SNP
8	65290323	rs4737670	G	C	100	PASS	AC=334;AF=0.0666933;AN=5008;NS=2504;DP=11576;EAS_AF=0.0982;AMR_AF=0.1023;AFR_AF=0.0174;EUR_AF=0.0736;SAS_AF=0.0685;AA=G|||;VT=SNP
8	65290369	rs298210	A	G	100	PASS	AC=4416;AF=0.881789;AN=5008;NS=2504;DP=11125;EAS_AF=0.7778;AMR_AF=0.9308;AFR_AF=0.9985;EUR_AF=0.9175;SAS_AF=0.7597;AA=G|||;VT=SNP
8	65290439	rs298211	G	C	100	PASS	AC=3869;AF=0.772564;AN=5008;NS=2504;DP=10638;EAS_AF=0.6796;AMR_AF=0.8184;AFR_AF=0.8404;EUR_AF=0.828;SAS_AF=0.6871;AA=G|||;VT=SNP
8	65290650	rs298212	C	T	100	PASS	AC=3664;AF=0.731629;AN=5008;NS=2504;DP=13198;EAS_AF=0.6796;AMR_AF=0.7983;AFR_AF=0.7163;EUR_AF=0.8231;SAS_AF=0.6646;AA=C|||;VT=SNP
8	65291053	rs192721	A	T	100	PASS	AC=4394;AF=0.877396;AN=5008;NS=2504;DP=16273;EAS_AF=0.7778;AMR_AF=0.9265;AFR_AF=0.9985;EUR_AF=0.9026;SAS_AF=0.7556;AA=T|||;VT=SNP
8	65291266	rs298213	A	C	100	PASS	AC=4394;AF=0.877396;AN=5008;NS=2504;DP=18834;EAS_AF=0.7778;AMR_AF=0.9265;AFR_AF=0.9985;EUR_AF=0.9026;SAS_AF=0.7556;AA=C|||;VT=SNP
8	65292781	rs298214	T	C	100	PASS	AC=4372;AF=0.873003;AN=5008;NS=2504;DP=19923;EAS_AF=0.7778;AMR_AF=0.9265;AFR_AF=0.9818;EUR_AF=0.9026;SAS_AF=0.7556;AA=C|||;VT=SNP
8	65293055	rs298215	T	G	100	PASS	AC=4394;AF=0.877396;AN=5008;NS=2504;DP=20075;EAS_AF=0.7778;AMR_AF=0.9265;AFR_AF=0.9985;EUR_AF=0.9026;SAS_AF=0.7556;AA=G|||;VT=SNP
8	65293195	rs298216	C	G	100	PASS	AC=4231;AF=0.844848;AN=5008;NS=2504;DP=15954;EAS_AF=0.7778;AMR_AF=0.9207;AFR_AF=0.8782;EUR_AF=0.9016;SAS_AF=0.7566;AA=G|||;VT=SNP
8	65294662	rs298217	G	C	100	PASS	AC=3666;AF=0.732029;AN=5008;NS=2504;DP=17438;EAS_AF=0.6796;AMR_AF=0.7983;AFR_AF=0.7171;EUR_AF=0.8231;SAS_AF=0.6656;AA=G|||;VT=SNP
8	65294672	rs298218	G	A	100	PASS	AC=4394;AF=0.877396;AN=5008;NS=2504;DP=17678;EAS_AF=0.7778;AMR_AF=0.9265;AFR_AF=0.9985;EUR_AF=0.9026;SAS_AF=0.7556;AA=A|||;VT=SNP
8	65294831	rs2289418	C	T	100	PASS	AC=445;AF=0.0888578;AN=5008;NS=2504;DP=17304;EAS_AF=0.0982;AMR_AF=0.111;AFR_AF=0.0764;EUR_AF=0.0785;SAS_AF=0.091;AA=C|||;VT=SNP
8	65295251	rs298219	G	T	100	PASS	AC=3671;AF=0.733027;AN=5008;NS=2504;DP=15493;EAS_AF=0.6796;AMR_AF=0.8012;AFR_AF=0.7163;EUR_AF=0.8241;SAS_AF=0.6687;AA=G|||;VT=SNP
8	65295491	rs4737191	T	C	100	PASS	AC=324;AF=0.0646965;AN=5008;NS=2504;DP=16045;EAS_AF=0.0982;AMR_AF=0.1009;AFR_AF=0.0106;EUR_AF=0.0736;SAS_AF=0.0685;AA=T|||;VT=SNP
8	65296602	rs298196	C	T	100	PASS	AC=4376;AF=0.873802;AN=5008;NS=2504;DP=14162;EAS_AF=0.7778;AMR_AF=0.928;AFR_AF=0.9811;EUR_AF=0.9026;SAS_AF=0.7597;AA=T|||;VT=SNP
8	65296964	rs298197	G	A	100	PASS	AC=4376;AF=0.873802;AN=5008;NS=2504;DP=15417;EAS_AF=0.7778;AMR_AF=0.928;AFR_AF=0.9811;EUR_AF=0.9026;SAS_AF=0.7597;AA=A|||;VT=SNP
8	65297166	rs298198	A	G	100	PASS	AC=4376;AF=0.873802;AN=5008;NS=2504;DP=16179;EAS_AF=0.7778;AMR_AF=0.928;AFR_AF=0.9811;EUR_AF=0.9026;SAS_AF=0.7597;AA=G|||;VT=SNP
8	65297600	rs298199	G	T	100	PASS	AC=4208;AF=0.840256;AN=5008;NS=2504;DP=16390;EAS_AF=0.7778;AMR_AF=0.9222;AFR_AF=0.8578;EUR_AF=0.9016;SAS_AF=0.7597;AA=T|||;VT=SNP
8	65298207	rs72654518	G	A	100	PASS	AC=324;AF=0.0646965;AN=5008;NS=2504;DP=21282;EAS_AF=0.0982;AMR_AF=0.1009;AFR_AF=0.0106;EUR_AF=0.0736;SAS_AF=0.0685;AA=G|||;VT=SNP
8	65298302	rs298200	A	G	100	PASS	AC=4208;AF=0.840256;AN=5008;NS=2504;DP=23539;EAS_AF=0.7778;AMR_AF=0.9222;AFR_AF=0.8578;EUR_AF=0.9016;SAS_AF=0.7597;AA=G|||;VT=SNP
8	65299145	rs298201	C	T	100	PASS	AC=3671;AF=0.733027;AN=5008;NS=2504;DP=17754;EAS_AF=0.6796;AMR_AF=0.8012;AFR_AF=0.7171;EUR_AF=0.8231;SAS_AF=0.6687;AA=C|||;VT=SNP
8	65299861	rs298176	T	A	100	PASS	AC=4209;AF=0.840455;AN=5008;NS=2504;DP=16321;EAS_AF=0.7778;AMR_AF=0.9222;AFR_AF=0.8578;EUR_AF=0.9016;SAS_AF=0.7607;AA=T|||;VT=SNP
8	65299877	rs298177	G	A	100	PASS	AC=4209;AF=0.840455;AN=5008;NS=2504;DP=16152;EAS_AF=0.7778;AMR_AF=0.9222;AFR_AF=0.8578;EUR_AF=0.9016;SAS_AF=0.7607;AA=A|||;VT=SNP
8	65300873	rs298179	G	A	100	PASS	AC=4376;AF=0.873802;AN=5008;NS=2504;DP=18320;EAS_AF=0.7778;AMR_AF=0.928;AFR_AF=0.9811;EUR_AF=0.9026;SAS_AF=0.7597;AA=A|||;VT=SNP
8	65301219	rs78717971	A	G	100	PASS	AC=181;AF=0.0361422;AN=5008;NS=2504;DP=20585;EAS_AF=0.1042;AMR_AF=0.0288;AFR_AF=0.0333;EUR_AF=0.008;SAS_AF=0.0041;AA=A|||;VT=SNP
8	65302273	rs298180	A	G	100	PASS	AC=3687;AF=0.736222;AN=5008;NS=2504;DP=16449;EAS_AF=0.6796;AMR_AF=0.8069;AFR_AF=0.7262;EUR_AF=0.8231;SAS_AF=0.6687;AA=A|||;VT=SNP
8	65302438	rs4737671	T	A	100	PASS	AC=333;AF=0.0664936;AN=5008;NS=2504;DP=18838;EAS_AF=0.0982;AMR_AF=0.1009;AFR_AF=0.0174;EUR_AF=0.0736;SAS_AF=0.0685;AA=T|||;VT=SNP
8	65302793	rs116912590	C	T	100	PASS	AC=33;AF=0.00658946;AN=5008;NS=2504;DP=19171;EAS_AF=0.0288;AMR_AF=0.0014;AFR_AF=0;EUR_AF=0;SAS_AF=0.0031;AA=C|||;VT=SNP
8	65303114	rs298181	G	A	100	PASS	AC=3668;AF=0.732428;AN=5008;NS=2504;DP=17699;EAS_AF=0.6796;AMR_AF=0.8012;AFR_AF=0.7156;EUR_AF=0.8211;SAS_AF=0.6697;AA=G|||;VT=SNP
8	65303535	rs298182	A	G	100	PASS	AC=4377;AF=0.874002;AN=5008;NS=2504;DP=19265;EAS_AF=0.7778;AMR_AF=0.928;AFR_AF=0.9826;EUR_AF=0.9006;SAS_AF=0.7607;AA=G|||;VT=SNP
8	65303657	rs298183	T	G	100	PASS	AC=4206;AF=0.839856;AN=5008;NS=2504;DP=17266;EAS_AF=0.7778;AMR_AF=0.9222;AFR_AF=0.8563;EUR_AF=0.8996;SAS_AF=0.7618;AA=G|||;VT=SNP
8	65304073	rs1816658	A	G	100	PASS	AC=436;AF=0.0870607;AN=5008;NS=2504;DP=18808;EAS_AF=0.245;AMR_AF=0.049;AFR_AF=0.0008;EUR_AF=0.0596;SAS_AF=0.0961;AA=A|||;VT=SNP
8	65304111	rs298184	G	A	100	PASS	AC=4202;AF=0.839058;AN=5008;NS=2504;DP=18054;EAS_AF=0.7778;AMR_AF=0.9222;AFR_AF=0.854;EUR_AF=0.8996;SAS_AF=0.7607;AA=A|||;VT=SNP
8	65304994	rs1438231	A	C	100	PASS	AC=339;AF=0.0676917;AN=5008;NS=2504;DP=21450;EAS_AF=0.0982;AMR_AF=0.1023;AFR_AF=0.0212;EUR_AF=0.0736;SAS_AF=0.0685;AA=A|||;VT=SNP
8	65305203	rs298185	G	A	100	PASS	AC=4205;AF=0.839657;AN=5008;NS=2504;DP=21223;EAS_AF=0.7778;AMR_AF=0.9222;AFR_AF=0.8563;EUR_AF=0.8996;SAS_AF=0.7607;AA=A|||;VT=SNP
8	65305334	rs298186	C	T	100	PASS	AC=4205;AF=0.839657;AN=5008;NS=2504;DP=21474;EAS_AF=0.7778;AMR_AF=0.9222;AFR_AF=0.8563;EUR_AF=0.8996;SAS_AF=0.7607;AA=C|||;VT=SNP
8	65305565	rs59554614	C	A	100	PASS	AC=450;AF=0.0898562;AN=5008;NS=2504;DP=19729;EAS_AF=0.0982;AMR_AF=0.1124;AFR_AF=0.0794;EUR_AF=0.0785;SAS_AF=0.091;AA=C|||;VT=SNP
8	65306160	rs72654531	A	G	100	PASS	AC=323;AF=0.0644968;AN=5008;NS=2504;DP=19684;EAS_AF=0.0982;AMR_AF=0.1009;AFR_AF=0.0098;EUR_AF=0.0736;SAS_AF=0.0685;AA=A|||;VT=SNP
8	65306169	rs298187	G	A	100	PASS	AC=3662;AF=0.73123;AN=5008;NS=2504;DP=19448;EAS_AF=0.6796;AMR_AF=0.7997;AFR_AF=0.7118;EUR_AF=0.8211;SAS_AF=0.6697;AA=G|||;VT=SNP
8	65306181	rs72654533	C	G	100	PASS	AC=339;AF=0.0676917;AN=5008;NS=2504;DP=19012;EAS_AF=0.0982;AMR_AF=0.1023;AFR_AF=0.0212;EUR_AF=0.0736;SAS_AF=0.0685;AA=C|||;VT=SNP
8	65306416	rs149013006	G	A	100	PASS	AC=55;AF=0.0109824;AN=5008;NS=2504;DP=18078;EAS_AF=0.0188;AMR_AF=0.0519;AFR_AF=0;EUR_AF=0;SAS_AF=0;AA=G|||;VT=SNP
8	65307593	rs72654537	T	G	100	PASS	AC=338;AF=0.067492;AN=5008;NS=2504;DP=14630;EAS_AF=0.0982;AMR_AF=0.1009;AFR_AF=0.0212;EUR_AF=0.0736;SAS_AF=0.0685;AA=T|||;VT=SNP
8	65309512	rs2577908	T	C	100	PASS	AC=1426;AF=0.284744;AN=5008;NS=2504;DP=13500;EAS_AF=0.3204;AMR_AF=0.2046;AFR_AF=0.3472;EUR_AF=0.1779;SAS_AF=0.3303;AA=C|||;VT=SNP
8	65309870	rs16931156	G	A	100	PASS	AC=323;AF=0.0644968;AN=5008;NS=2504;DP=17239;EAS_AF=0.0982;AMR_AF=0.1009;AFR_AF=0.0098;EUR_AF=0.0736;SAS_AF=0.0685;AA=G|||;VT=SNP
8	65310171	rs2577907	G	A	100	PASS	AC=803;AF=0.160343;AN=5008;NS=2504;DP=17185;EAS_AF=0.2222;AMR_AF=0.0778;AFR_AF=0.1437;EUR_AF=0.1004;SAS_AF=0.2393;AA=A|||;VT=SNP
8	65310206	rs2612615	A	G	100	PASS	AC=1417;AF=0.282947;AN=5008;NS=2504;DP=17523;EAS_AF=0.3204;AMR_AF=0.2046;AFR_AF=0.3396;EUR_AF=0.1789;SAS_AF=0.3303;AA=G|||;VT=SNP
8	65310836	rs2612614	A	G	100	PASS	AC=803;AF=0.160343;AN=5008;NS=2504;DP=14124;EAS_AF=0.2222;AMR_AF=0.0778;AFR_AF=0.1437;EUR_AF=0.1004;SAS_AF=0.2393;AA=G|||;VT=SNP
8	65311002	rs11780414	G	T	100	PASS	AC=339;AF=0.0676917;AN=5008;NS=2504;DP=15298;EAS_AF=0.0982;AMR_AF=0.1023;AFR_AF=0.0212;EUR_AF=0.0736;SAS_AF=0.0685;AA=G|||;VT=SNP
8	65311200	rs10957311	A	G	100	PASS	AC=1142;AF=0.228035;AN=5008;NS=2504;DP=17263;EAS_AF=0.1627;AMR_AF=0.2522;AFR_AF=0.0446;EUR_AF=0.4722;SAS_AF=0.2751;AA=A|||;VT=SNP
8	65311649	rs78917324	A	G	100	PASS	AC=91;AF=0.0181709;AN=5008;NS=2504;DP=19961;EAS_AF=0.0873;AMR_AF=0;AFR_AF=0;EUR_AF=0.002;SAS_AF=0.001;AA=A|||;VT=SNP
8	65312647	rs4604479	A	G	100	PASS	AC=803;AF=0.160343;AN=5008;NS=2504;DP=18224;EAS_AF=0.2222;AMR_AF=0.0778;AFR_AF=0.1437;EUR_AF=0.1004;SAS_AF=0.2393;AA=G|||;VT=SNP
8	65312915	rs66858052	C	T	100	PASS	AC=803;AF=0.160343;AN=5008;NS=2504;DP=21581;EAS_AF=0.2222;AMR_AF=0.0778;AFR_AF=0.1437;EUR_AF=0.1004;SAS_AF=0.2393;AA=C|||;VT=SNP
8	65313054	rs182317984	C	T	100	PASS	AC=803;AF=0.160343;AN=5008;NS=2504;DP=21243;EAS_AF=0.2222;AMR_AF=0.0778;AFR_AF=0.1437;EUR_AF=0.1004;SAS_AF=0.2393;AA=C|||;VT=SNP
8	65314480	rs2577906	A	C	100	PASS	AC=803;AF=0.160343;AN=5008;NS=2504;DP=20983;EAS_AF=0.2222;AMR_AF=0.0778;AFR_AF=0.1437;EUR_AF=0.1004;SAS_AF=0.2393;AA=A|||;VT=SNP
8	65314894	rs111322418	G	T	100	PASS	AC=450;AF=0.0898562;AN=5008;NS=2504;DP=21002;EAS_AF=0.0982;AMR_AF=0.1124;AFR_AF=0.0794;EUR_AF=0.0785;SAS_AF=0.091;AA=G|||;VT=SNP
8	65315873	rs113903237	A	G	100	PASS	AC=803;AF=0.160343;AN=5008;NS=2504;DP=21250;EAS_AF=0.2222;AMR_AF=0.0778;AFR_AF=0.1437;EUR_AF=0.1004;SAS_AF=0.2393;AA=G|||;VT=SNP
8	65317106	rs138704572	G	C	100	PASS	AC=339;AF=0.0676917;AN=5008;NS=2504;DP=21419;EAS_AF=0.0982;AMR_AF=0.1023;AFR_AF=0.0212;EUR_AF=0.0736;SAS_AF=0.0685;AA=G|||;VT=SNP
8	65317541	rs3098343	T	C	100	PASS	AC=803;AF=0.160343;AN=5008;NS=2504;DP=21084;EAS_AF=0.2222;AMR_AF=0.0778;AFR_AF=0.1437;EUR_AF=0.1004;SAS_AF=0.2393;AA=C|||;VT=SNP
8	65317551	rs144431242	T	C	100	PASS	AC=80;AF=0.0159744;AN=5008;NS=2504;DP=21146;EAS_AF=0.0159;AMR_AF=0.0865;AFR_AF=0.0023;EUR_AF=0;SAS_AF=0.001;AA=T|||;VT=SNP
8	65317669	rs148415900	G	T	100	PASS	AC=619;AF=0.123602;AN=5008;NS=2504;DP=20227;EAS_AF=0.2222;AMR_AF=0.072;AFR_AF=0.0091;EUR_AF=0.0984;SAS_AF=0.2393;AA=G|||;VT=SNP
8	65318079	rs112185374	C	A	100	PASS	AC=323;AF=0.0644968;AN=5008;NS=2504;DP=20746;EAS_AF=0.0982;AMR_AF=0.1009;AFR_AF=0.0098;EUR_AF=0.0736;SAS_AF=0.0685;AA=C|||;VT=SNP
8	65318130	rs118125298	G	A	100	PASS	AC=133;AF=0.0265575;AN=5008;NS=2504;DP=18549;EAS_AF=0.002;AMR_AF=0.036;AFR_AF=0.0045;EUR_AF=0.0845;SAS_AF=0.0153;AA=G|||;VT=SNP
8	65318170	rs72654556	G	A	100	PASS	AC=339;AF=0.0676917;AN=5008;NS=2504;DP=19486;EAS_AF=0.0982;AMR_AF=0.1023;AFR_AF=0.0212;EUR_AF=0.0736;SAS_AF=0.0685;AA=G|||;VT=SNP
8	65318265	rs2612613	G	T	100	PASS	AC=651;AF=0.129992;AN=5008;NS=2504;DP=22397;EAS_AF=0.2222;AMR_AF=0.0749;AFR_AF=0.0129;EUR_AF=0.1004;SAS_AF=0.2628;AA=g|||;VT=SNP
8	65318531	rs2612611	T	G	100	PASS	AC=803;AF=0.160343;AN=5008;NS=2504;DP=18606;EAS_AF=0.2222;AMR_AF=0.0778;AFR_AF=0.1437;EUR_AF=0.1004;SAS_AF=0.2393;AA=T|||;VT=SNP
8	65320219	rs2577905	T	G	100	PASS	AC=1253;AF=0.2502;AN=5008;NS=2504;DP=17203;EAS_AF=0.3204;AMR_AF=0.1902;AFR_AF=0.2231;EUR_AF=0.1789;SAS_AF=0.3303;AA=G|||;VT=SNP
8	65320701	rs72654561	C	T	100	PASS	AC=338;AF=0.067492;AN=5008;NS=2504;DP=18803;EAS_AF=0.0982;AMR_AF=0.1023;AFR_AF=0.0212;EUR_AF=0.0736;SAS_AF=0.0675;AA=C|||;VT=SNP
8	65320773	rs2612610	A	G	100	PASS	AC=620;AF=0.123802;AN=5008;NS=2504;DP=19026;EAS_AF=0.2222;AMR_AF=0.072;AFR_AF=0.0091;EUR_AF=0.0994;SAS_AF=0.2393;AA=A|||;VT=SNP
8	65320954	rs2577904	G	A	100	PASS	AC=803;AF=0.160343;AN=5008;NS=2504;DP=16318;EAS_AF=0.2222;AMR_AF=0.0778;AFR_AF=0.1437;EUR_AF=0.1004;SAS_AF=0.2393;AA=G|||;VT=SNP
8	65321512	rs72654564	G	A	100	PASS	AC=339;AF=0.0676917;AN=5008;NS=2504;DP=17812;EAS_AF=0.0992;AMR_AF=0.1023;AFR_AF=0.0212;EUR_AF=0.0736;SAS_AF=0.0675;AA=G|||;VT=SNP
8	65322369	rs16919018	G	T	100	PASS	AC=527;AF=0.105232;AN=5008;NS=2504;DP=15951;EAS_AF=0.245;AMR_AF=0.0533;AFR_AF=0.0673;EUR_AF=0.0596;SAS_AF=0.0961;AA=G|||;VT=SNP
8	65324263	rs72654566	T	G	100	PASS	AC=338;AF=0.067492;AN=5008;NS=2504;DP=21455;EAS_AF=0.0982;AMR_AF=0.1023;AFR_AF=0.0212;EUR_AF=0.0736;SAS_AF=0.0675;AA=T|||;VT=SNP
8	65325355	rs2600475	C	T	100	PASS	AC=620;AF=0.123802;AN=5008;NS=2504;DP=14370;EAS_AF=0.2222;AMR_AF=0.072;AFR_AF=0.0091;EUR_AF=0.0994;SAS_AF=0.2393;AA=C|||;VT=SNP
8	65326036	rs16931164	C	A	100	PASS	AC=338;AF=0.067492;AN=5008;NS=2504;DP=21084;EAS_AF=0.0982;AMR_AF=0.1023;AFR_AF=0.0212;EUR_AF=0.0736;SAS_AF=0.0675;AA=C|||;VT=SNP
8	65326407	rs2612609	C	T	100	PASS	AC=804;AF=0.160543;AN=5008;NS=2504;DP=20892;EAS_AF=0.2222;AMR_AF=0.0778;AFR_AF=0.1445;EUR_AF=0.1004;SAS_AF=0.2393;AA=c|||;VT=SNP
8	65326707	rs1869024	G	A	100	PASS	AC=803;AF=0.160343;AN=5008;NS=2504;DP=21108;EAS_AF=0.2222;AMR_AF=0.0778;AFR_AF=0.1437;EUR_AF=0.1004;SAS_AF=0.2393;AA=A|||;VT=SNP
8	65326922	rs56090938	G	A	100	PASS	AC=338;AF=0.067492;AN=5008;NS=2504;DP=19599;EAS_AF=0.0982;AMR_AF=0.1023;AFR_AF=0.0212;EUR_AF=0.0736;SAS_AF=0.0675;AA=G|||;VT=SNP
8	65327089	rs2600474	T	C	100	PASS	AC=610;AF=0.121805;AN=5008;NS=2504;DP=18099;EAS_AF=0.2222;AMR_AF=0.072;AFR_AF=0.0015;EUR_AF=0.0994;SAS_AF=0.2393;AA=T|||;VT=SNP
8	65327569	rs4737672	C	T	100	PASS	AC=324;AF=0.0646965;AN=5008;NS=2504;DP=16606;EAS_AF=0.0982;AMR_AF=0.1009;AFR_AF=0.0113;EUR_AF=0.0736;SAS_AF=0.0675;AA=C|||;VT=SNP
8	65328394	rs1155098	C	A	100	PASS	AC=803;AF=0.160343;AN=5008;NS=2504;DP=19935;EAS_AF=0.2222;AMR_AF=0.0778;AFR_AF=0.1437;EUR_AF=0.1004;SAS_AF=0.2393;AA=A|||;VT=SNP
8	65329030	rs78130388	G	T	100	PASS	AC=31;AF=0.0061901;AN=5008;NS=2504;DP=21889;EAS_AF=0.0308;AMR_AF=0;AFR_AF=0;EUR_AF=0;SAS_AF=0;AA=G|||;VT=SNP
8	65329513	rs2577903	G	A	100	PASS	AC=4133;AF=0.82528;AN=5008;NS=2504;DP=21514;EAS_AF=0.8681;AMR_AF=0.8329;AFR_AF=0.7148;EUR_AF=0.8161;SAS_AF=0.9346;AA=A|||;VT=SNP
8	65330616	rs2612604	A	G	100	PASS	AC=803;AF=0.160343;AN=5008;NS=2504;DP=14234;EAS_AF=0.2222;AMR_AF=0.0778;AFR_AF=0.1437;EUR_AF=0.1004;SAS_AF=0.2393;AA=G|||;VT=SNP
8	65330781	rs72654572	G	T	100	PASS	AC=333;AF=0.0664936;AN=5008;NS=2504;DP=13402;EAS_AF=0.0942;AMR_AF=0.1023;AFR_AF=0.0204;EUR_AF=0.0736;SAS_AF=0.0675;AA=G|||;VT=SNP
8	65331863	rs79824655	C	A	100	PASS	AC=30;AF=0.00599042;AN=5008;NS=2504;DP=17643;EAS_AF=0.0268;AMR_AF=0.0014;AFR_AF=0;EUR_AF=0;SAS_AF=0.002;AA=C|||;VT=SNP
8	65332897	rs2600478	T	G	100	PASS	AC=1344;AF=0.268371;AN=5008;NS=2504;DP=18935;EAS_AF=0.3204;AMR_AF=0.2003;AFR_AF=0.2874;EUR_AF=0.1789;SAS_AF=0.3292;AA=G|||;VT=SNP
8	65332917	rs2600479	T	C	100	PASS	AC=1310;AF=0.261581;AN=5008;NS=2504;DP=19488;EAS_AF=0.3204;AMR_AF=0.196;AFR_AF=0.2814;EUR_AF=0.1779;SAS_AF=0.3067;AA=C|||;VT=SNP
8	65333446	rs2600480	A	G	100	PASS	AC=802;AF=0.160144;AN=5008;NS=2504;DP=22847;EAS_AF=0.2222;AMR_AF=0.0778;AFR_AF=0.1437;EUR_AF=0.1004;SAS_AF=0.2382;AA=A|||;VT=SNP
8	65333736	rs72654575	G	A	100	PASS	AC=338;AF=0.067492;AN=5008;NS=2504;DP=21527;EAS_AF=0.0982;AMR_AF=0.1023;AFR_AF=0.0204;EUR_AF=0.0736;SAS_AF=0.0685;AA=G|||;VT=SNP
8	65335545	rs2577901	C	T	100	PASS	AC=819;AF=0.163538;AN=5008;NS=2504;DP=20510;EAS_AF=0.2222;AMR_AF=0.0778;AFR_AF=0.1437;EUR_AF=0.1004;SAS_AF=0.2556;AA=C|||;VT=SNP
8	65336482	rs2612605	A	G	100	PASS	AC=802;AF=0.160144;AN=5008;NS=2504;DP=18359;EAS_AF=0.2222;AMR_AF=0.0778;AFR_AF=0.1437;EUR_AF=0.1004;SAS_AF=0.2382;AA=G|||;VT=SNP
8	65336889	rs2577900	G	A	100	PASS	AC=1435;AF=0.286542;AN=5008;NS=2504;DP=17463;EAS_AF=0.3343;AMR_AF=0.2046;AFR_AF=0.3442;EUR_AF=0.1799;SAS_AF=0.3272;AA=A|||;VT=SNP
8	65337163	rs2612606	C	A	100	PASS	AC=1434;AF=0.286342;AN=5008;NS=2504;DP=17747;EAS_AF=0.3343;AMR_AF=0.2046;AFR_AF=0.3442;EUR_AF=0.1799;SAS_AF=0.3262;AA=A|||;VT=SNP
8	65337879	rs140296652	C	T	100	PASS	AC=31;AF=0.0061901;AN=5008;NS=2504;DP=18926;EAS_AF=0.0268;AMR_AF=0;AFR_AF=0;EUR_AF=0;SAS_AF=0.0041;AA=C|||;VT=SNP
8	65338420	rs16931172	G	A	100	PASS	AC=159;AF=0.0317492;AN=5008;NS=2504;DP=19075;EAS_AF=0.002;AMR_AF=0.0216;AFR_AF=0.0552;EUR_AF=0.0368;SAS_AF=0.0327;AA=G|||;VT=SNP
8	65338565	rs56087459	G	A	100	PASS	AC=365;AF=0.0728834;AN=5008;NS=2504;DP=17801;EAS_AF=0.1022;AMR_AF=0.1095;AFR_AF=0.0212;EUR_AF=0.0934;SAS_AF=0.0654;AA=G|||;VT=SNP
8	65340163	rs2612607	A	G	100	PASS	AC=1356;AF=0.270767;AN=5008;NS=2504;DP=18747;EAS_AF=0.3244;AMR_AF=0.196;AFR_AF=0.2867;EUR_AF=0.1899;SAS_AF=0.3303;AA=G|||;VT=SNP
8	65340628	rs2612608	T	C	100	PASS	AC=1321;AF=0.263778;AN=5008;NS=2504;DP=17607;EAS_AF=0.3244;AMR_AF=0.1945;AFR_AF=0.2806;EUR_AF=0.1889;SAS_AF=0.3047;AA=C|||;VT=SNP
8	65341428	rs2600467	T	C	100	PASS	AC=608;AF=0.121406;AN=5008;NS=2504;DP=12607;EAS_AF=0.2232;AMR_AF=0.062;AFR_AF=0.0098;EUR_AF=0.0895;SAS_AF=0.2423;AA=T|||;VT=SNP
8	65341470	rs2246411	A	G	100	PASS	AC=788;AF=0.157348;AN=5008;NS=2504;DP=12050;EAS_AF=0.2232;AMR_AF=0.0677;AFR_AF=0.1422;EUR_AF=0.0905;SAS_AF=0.2423;AA=A|||;VT=SNP
8	65343129	rs72654580	T	C	100	PASS	AC=373;AF=0.0744808;AN=5008;NS=2504;DP=17629;EAS_AF=0.0982;AMR_AF=0.1095;AFR_AF=0.0257;EUR_AF=0.0994;SAS_AF=0.0654;AA=T|||;VT=SNP
8	65343369	rs11782401	C	T	100	PASS	AC=368;AF=0.0734824;AN=5008;NS=2504;DP=14382;EAS_AF=0.0942;AMR_AF=0.1095;AFR_AF=0.0257;EUR_AF=0.0994;SAS_AF=0.0644;AA=C|||;VT=SNP
8	65343470	rs144069338	T	C	100	PASS	AC=30;AF=0.00599042;AN=5008;NS=2504;DP=11899;EAS_AF=0.0288;AMR_AF=0;AFR_AF=0;EUR_AF=0;SAS_AF=0.001;AA=T|||;VT=SNP
8	65344089	rs10957312	C	T	100	PASS	AC=368;AF=0.0734824;AN=5008;NS=2504;DP=18949;EAS_AF=0.0942;AMR_AF=0.1095;AFR_AF=0.0257;EUR_AF=0.0994;SAS_AF=0.0644;AA=C|||;VT=SNP
8	65345720	rs35320557	G	A	100	PASS	AC=30;AF=0.00599042;AN=5008;NS=2504;DP=20741;EAS_AF=0.0288;AMR_AF=0;AFR_AF=0;EUR_AF=0;SAS_AF=0.001;AA=G|||;VT=SNP
8	65346890	rs72654583	G	A	100	PASS	AC=370;AF=0.0738818;AN=5008;NS=2504;DP=20971;EAS_AF=0.0942;AMR_AF=0.1095;AFR_AF=0.0265;EUR_AF=0.0994;SAS_AF=0.0654;AA=G|||;VT=SNP
8	65346936	rs3110289	C	T	100	PASS	AC=776;AF=0.154952;AN=5008;NS=2504;DP=20887;EAS_AF=0.2212;AMR_AF=0.0692;AFR_AF=0.1248;EUR_AF=0.1014;SAS_AF=0.2434;AA=C|||;VT=SNP
8	65347317	rs2612601	T	A	100	PASS	AC=1555;AF=0.310503;AN=5008;NS=2504;DP=20008;EAS_AF=0.3145;AMR_AF=0.2089;AFR_AF=0.4228;EUR_AF=0.2068;SAS_AF=0.3333;AA=A|||;VT=SNP
8	65347906	rs2612600	A	G	100	PASS	AC=775;AF=0.154752;AN=5008;NS=2504;DP=19870;EAS_AF=0.2202;AMR_AF=0.0692;AFR_AF=0.1248;EUR_AF=0.1014;SAS_AF=0.2434;AA=A|||;VT=SNP
8	65348017	rs2577899	A	G	100	PASS	AC=1556;AF=0.310703;AN=5008;NS=2504;DP=22234;EAS_AF=0.3145;AMR_AF=0.2104;AFR_AF=0.4228;EUR_AF=0.2068;SAS_AF=0.3333;AA=G|||;VT=SNP
8	65348272	rs2600472	G	C	100	PASS	AC=776;AF=0.154952;AN=5008;NS=2504;DP=18889;EAS_AF=0.2202;AMR_AF=0.0692;AFR_AF=0.1256;EUR_AF=0.1014;SAS_AF=0.2434;AA=G|||;VT=SNP
8	65348577	rs2612599	G	A	100	PASS	AC=1472;AF=0.29393;AN=5008;NS=2504;DP=18953;EAS_AF=0.3145;AMR_AF=0.2003;AFR_AF=0.3676;EUR_AF=0.2028;SAS_AF=0.3333;AA=A|||;VT=SNP
8	65348621	rs2600471	T	C	100	PASS	AC=616;AF=0.123003;AN=5008;NS=2504;DP=16981;EAS_AF=0.2202;AMR_AF=0.062;AFR_AF=0.0083;EUR_AF=0.1014;SAS_AF=0.2434;AA=T|||;VT=SNP
8	65348846	rs16931194	G	C	100	PASS	AC=369;AF=0.0736821;AN=5008;NS=2504;DP=18007;EAS_AF=0.0942;AMR_AF=0.1095;AFR_AF=0.0265;EUR_AF=0.0994;SAS_AF=0.0644;AA=G|||;VT=SNP
8	65349027	rs16931195	C	T	100	PASS	AC=369;AF=0.0736821;AN=5008;NS=2504;DP=21286;EAS_AF=0.0942;AMR_AF=0.1095;AFR_AF=0.0265;EUR_AF=0.0994;SAS_AF=0.0644;AA=C|||;VT=SNP
8	65350244	rs59712423	T	C	100	PASS	AC=777;AF=0.155152;AN=5008;NS=2504;DP=21005;EAS_AF=0.2202;AMR_AF=0.0692;AFR_AF=0.1263;EUR_AF=0.1014;SAS_AF=0.2434;AA=T|||;VT=SNP
8	65350871	rs11784906	C	T	100	PASS	AC=369;AF=0.0736821;AN=5008;NS=2504;DP=12242;EAS_AF=0.0942;AMR_AF=0.1095;AFR_AF=0.0265;EUR_AF=0.0994;SAS_AF=0.0644;AA=C|||;VT=SNP
8	65351833	rs2577898	G	A	100	PASS	AC=1557;AF=0.310903;AN=5008;NS=2504;DP=20692;EAS_AF=0.3155;AMR_AF=0.2104;AFR_AF=0.4228;EUR_AF=0.2048;SAS_AF=0.3354;AA=A|||;VT=SNP
8	65351962	rs72654591	G	A	100	PASS	AC=387;AF=0.0772764;AN=5008;NS=2504;DP=20748;EAS_AF=0.0942;AMR_AF=0.1153;AFR_AF=0.0356;EUR_AF=0.1004;SAS_AF=0.0654;AA=G|||;VT=SNP
8	65353057	rs2577897	C	T	100	PASS	AC=693;AF=0.138379;AN=5008;NS=2504;DP=16499;EAS_AF=0.2242;AMR_AF=0.062;AFR_AF=0.059;EUR_AF=0.0994;SAS_AF=0.2515;AA=C|||;VT=SNP
8	65353181	rs2600470	T	A	100	PASS	AC=619;AF=0.123602;AN=5008;NS=2504;DP=19636;EAS_AF=0.2242;AMR_AF=0.0576;AFR_AF=0.0053;EUR_AF=0.0994;SAS_AF=0.2515;AA=T|||;VT=SNP
8	65355953	rs16931205	G	C	100	PASS	AC=371;AF=0.0740815;AN=5008;NS=2504;DP=17049;EAS_AF=0.0952;AMR_AF=0.1124;AFR_AF=0.0257;EUR_AF=0.1004;SAS_AF=0.0634;AA=G|||;VT=SNP
8	65356771	rs12543248	G	A	100	PASS	AC=2602;AF=0.519569;AN=5008;NS=2504;DP=20379;EAS_AF=0.5556;AMR_AF=0.621;AFR_AF=0.3366;EUR_AF=0.5994;SAS_AF=0.5757;AA=G|||;VT=SNP
8	65356979	rs2600469	C	T	100	PASS	AC=1603;AF=0.320088;AN=5008;NS=2504;DP=19326;EAS_AF=0.3185;AMR_AF=0.2118;AFR_AF=0.4501;EUR_AF=0.2058;SAS_AF=0.3405;AA=T|||;VT=SNP
8	65357040	rs2600468	G	A	100	PASS	AC=1519;AF=0.303315;AN=5008;NS=2504;DP=19345;EAS_AF=0.3194;AMR_AF=0.2003;AFR_AF=0.3949;EUR_AF=0.2018;SAS_AF=0.3405;AA=A|||;VT=SNP
8	65357610	rs2612603	G	A	100	PASS	AC=620;AF=0.123802;AN=5008;NS=2504;DP=20776;EAS_AF=0.2222;AMR_AF=0.0576;AFR_AF=0.0076;EUR_AF=0.0994;SAS_AF=0.2515;AA=G|||;VT=SNP
8	65358853	rs3100116	T	G	100	PASS	AC=1524;AF=0.304313;AN=5008;NS=2504;DP=18685;EAS_AF=0.3165;AMR_AF=0.2017;AFR_AF=0.3949;EUR_AF=0.2078;SAS_AF=0.3415;AA=G|||;VT=SNP
8	65358884	rs10094274	G	C	100	PASS	AC=867;AF=0.173123;AN=5008;NS=2504;DP=18693;EAS_AF=0.0933;AMR_AF=0.1412;AFR_AF=0.3812;EUR_AF=0.1074;SAS_AF=0.0644;AA=G|||;VT=SNP
8	65358894	rs3110288	C	T	100	PASS	AC=655;AF=0.130791;AN=5008;NS=2504;DP=18505;EAS_AF=0.2232;AMR_AF=0.0605;AFR_AF=0.0136;EUR_AF=0.1004;SAS_AF=0.2751;AA=C|||;VT=SNP
8	65359705	rs117812280	T	C	100	PASS	AC=15;AF=0.00299521;AN=5008;NS=2504;DP=19861;EAS_AF=0.0149;AMR_AF=0;AFR_AF=0;EUR_AF=0;SAS_AF=0;AA=T|||;VT=SNP
8	65360541	rs2577896	A	G	100	PASS	AC=1439;AF=0.28734;AN=5008;NS=2504;DP=18902;EAS_AF=0.3175;AMR_AF=0.1974;AFR_AF=0.3215;EUR_AF=0.2127;SAS_AF=0.3507;AA=G|||;VT=SNP
8	65360873	rs75218460	A	C	100	PASS	AC=68;AF=0.0135783;AN=5008;NS=2504;DP=17022;EAS_AF=0.0665;AMR_AF=0;AFR_AF=0;EUR_AF=0;SAS_AF=0.001;AA=A|||;VT=SNP
8	65360947	rs75240134	G	A	100	PASS	AC=139;AF=0.0277556;AN=5008;NS=2504;DP=16453;EAS_AF=0.1062;AMR_AF=0.0288;AFR_AF=0;EUR_AF=0.008;SAS_AF=0.0041;AA=G|||;VT=SNP
8	65361087	rs2612598	T	A	100	PASS	AC=1225;AF=0.244609;AN=5008;NS=2504;DP=16247;EAS_AF=0.3185;AMR_AF=0.1844;AFR_AF=0.1891;EUR_AF=0.2117;SAS_AF=0.32;AA=T|||;VT=SNP
8	65361194	rs9643568	G	A	100	PASS	AC=109;AF=0.0217652;AN=5008;NS=2504;DP=17967;EAS_AF=0.0129;AMR_AF=0.0476;AFR_AF=0.0008;EUR_AF=0.0129;SAS_AF=0.0501;AA=G|||;VT=SNP
8	65361524	rs2577895	A	G	100	PASS	AC=1225;AF=0.244609;AN=5008;NS=2504;DP=19239;EAS_AF=0.3185;AMR_AF=0.1844;AFR_AF=0.1891;EUR_AF=0.2117;SAS_AF=0.32;AA=a|||;VT=SNP
8	65361609	rs2577894	A	G	100	PASS	AC=698;AF=0.139377;AN=5008;NS=2504;DP=20236;EAS_AF=0.2222;AMR_AF=0.062;AFR_AF=0.056;EUR_AF=0.1054;SAS_AF=0.2566;AA=A|||;VT=SNP
8	65361667	rs16931217	G	A	100	PASS	AC=525;AF=0.104832;AN=5008;NS=2504;DP=20909;EAS_AF=0.0962;AMR_AF=0.1225;AFR_AF=0.1316;EUR_AF=0.1064;SAS_AF=0.0634;AA=G|||;VT=SNP
8	65361795	rs2577893	A	G	100	PASS	AC=1225;AF=0.244609;AN=5008;NS=2504;DP=19764;EAS_AF=0.3185;AMR_AF=0.1844;AFR_AF=0.1891;EUR_AF=0.2117;SAS_AF=0.32;AA=A|||;VT=SNP
8	65361909	rs17356383	G	A	100	PASS	AC=378;AF=0.0754792;AN=5008;NS=2504;DP=17255;EAS_AF=0.0962;AMR_AF=0.1153;AFR_AF=0.0242;EUR_AF=0.1064;SAS_AF=0.0634;AA=A|||;VT=SNP
8	65361993	rs2612596	C	A	100	PASS	AC=1224;AF=0.244409;AN=5008;NS=2504;DP=18414;EAS_AF=0.3185;AMR_AF=0.1844;AFR_AF=0.1891;EUR_AF=0.2117;SAS_AF=0.319;AA=C|||;VT=SNP
8	65362019	rs2612595	C	T	100	PASS	AC=1222;AF=0.24401;AN=5008;NS=2504;DP=19439;EAS_AF=0.3185;AMR_AF=0.1844;AFR_AF=0.1876;EUR_AF=0.2117;SAS_AF=0.319;AA=C|||;VT=SNP
8	65362128	rs72654596	C	T	100	PASS	AC=378;AF=0.0754792;AN=5008;NS=2504;DP=20482;EAS_AF=0.0962;AMR_AF=0.1153;AFR_AF=0.0242;EUR_AF=0.1064;SAS_AF=0.0634;AA=C|||;VT=SNP
8	65362135	rs151212341	C	T	100	PASS	AC=28;AF=0.00559105;AN=5008;NS=2504;DP=20388;EAS_AF=0.0278;AMR_AF=0;AFR_AF=0;EUR_AF=0;SAS_AF=0;AA=C|||;VT=SNP
8	65362524	rs16931229	G	T	100	PASS	AC=1223;AF=0.244209;AN=5008;NS=2504;DP=15973;EAS_AF=0.3185;AMR_AF=0.1844;AFR_AF=0.1876;EUR_AF=0.2117;SAS_AF=0.32;AA=G|||;VT=SNP
8	65362559	rs2612594	G	C	100	PASS	AC=1218;AF=0.243211;AN=5008;NS=2504;DP=13187;EAS_AF=0.3185;AMR_AF=0.1844;AFR_AF=0.1838;EUR_AF=0.2117;SAS_AF=0.32;AA=G|||;VT=SNP
8	65363007	rs111638077	G	A	100	PASS	AC=524;AF=0.104633;AN=5008;NS=2504;DP=16746;EAS_AF=0.0952;AMR_AF=0.1225;AFR_AF=0.1316;EUR_AF=0.1064;SAS_AF=0.0634;AA=G|||;VT=SNP
8	65364445	rs2612589	T	C	100	PASS	AC=628;AF=0.125399;AN=5008;NS=2504;DP=18788;EAS_AF=0.2222;AMR_AF=0.0576;AFR_AF=0.0068;EUR_AF=0.1044;SAS_AF=0.2556;AA=T|||;VT=SNP
8	65364718	rs2612588	T	C	100	PASS	AC=1525;AF=0.304513;AN=5008;NS=2504;DP=17421;EAS_AF=0.3185;AMR_AF=0.2032;AFR_AF=0.3994;EUR_AF=0.2127;SAS_AF=0.3282;AA=C|||;VT=SNP
8	65364858	rs1376773	G	A	100	PASS	AC=625;AF=0.1248;AN=5008;NS=2504;DP=16821;EAS_AF=0.2173;AMR_AF=0.0576;AFR_AF=0.0068;EUR_AF=0.1054;SAS_AF=0.2566;AA=G|||;VT=SNP
8	65364994	rs1823667	C	T	100	PASS	AC=671;AF=0.133986;AN=5008;NS=2504;DP=17637;EAS_AF=0.2222;AMR_AF=0.0605;AFR_AF=0.0371;EUR_AF=0.1054;SAS_AF=0.2556;AA=C|||;VT=SNP
8	65365201	rs2218045	A	G	100	PASS	AC=622;AF=0.124201;AN=5008;NS=2504;DP=18006;EAS_AF=0.2222;AMR_AF=0.0576;AFR_AF=0.0023;EUR_AF=0.1044;SAS_AF=0.2556;AA=A|||;VT=SNP
8	65366285	rs75829841	T	G	100	PASS	AC=522;AF=0.104233;AN=5008;NS=2504;DP=18823;EAS_AF=0.2599;AMR_AF=0.1427;AFR_AF=0.003;EUR_AF=0.0696;SAS_AF=0.089;AA=C|||;VT=SNP
8	65366535	rs80087844	A	C	100	PASS	AC=42;AF=0.00838658;AN=5008;NS=2504;DP=18314;EAS_AF=0.0397;AMR_AF=0;AFR_AF=0.0008;EUR_AF=0;SAS_AF=0.001;AA=A|||;VT=SNP
8	65366600	rs2600466	C	T	100	PASS	AC=622;AF=0.124201;AN=5008;NS=2504;DP=18112;EAS_AF=0.2222;AMR_AF=0.0576;AFR_AF=0.0023;EUR_AF=0.1044;SAS_AF=0.2556;AA=C|||;VT=SNP
8	65368227	rs726561	G	A	100	PASS	AC=1254;AF=0.250399;AN=5008;NS=2504;DP=19340;EAS_AF=0.3185;AMR_AF=0.1873;AFR_AF=0.2095;EUR_AF=0.2117;SAS_AF=0.32;AA=A|||;VT=SNP
8	65369823	rs72654600	C	T	100	PASS	AC=468;AF=0.0934505;AN=5008;NS=2504;DP=19628;EAS_AF=0.13;AMR_AF=0.1441;AFR_AF=0.0121;EUR_AF=0.0666;SAS_AF=0.1575;AA=C|||;VT=SNP
8	65370220	rs72654601	T	G	100	PASS	AC=379;AF=0.0756789;AN=5008;NS=2504;DP=17485;EAS_AF=0.0962;AMR_AF=0.1153;AFR_AF=0.0242;EUR_AF=0.1064;SAS_AF=0.0644;AA=T|||;VT=SNP
8	65370222	rs7820044	T	C	100	PASS	AC=581;AF=0.116014;AN=5008;NS=2504;DP=17528;EAS_AF=0.0962;AMR_AF=0.1268;AFR_AF=0.171;EUR_AF=0.1064;SAS_AF=0.0644;AA=T|||;VT=SNP
8	65370653	rs2600476	T	C	100	PASS	AC=1268;AF=0.253195;AN=5008;NS=2504;DP=17984;EAS_AF=0.3194;AMR_AF=0.1888;AFR_AF=0.2156;EUR_AF=0.2117;SAS_AF=0.3241;AA=C|||;VT=SNP
8	65371610	rs17271629	C	A	100	PASS	AC=378;AF=0.0754792;AN=5008;NS=2504;DP=18481;EAS_AF=0.0962;AMR_AF=0.1153;AFR_AF=0.0242;EUR_AF=0.1064;SAS_AF=0.0634;AA=C|||;VT=SNP
8	65372704	rs2577891	A	G	100	PASS	AC=1257;AF=0.250998;AN=5008;NS=2504;DP=20325;EAS_AF=0.3194;AMR_AF=0.1873;AFR_AF=0.2118;EUR_AF=0.2117;SAS_AF=0.319;AA=G|||;VT=SNP
8	65374809	rs28470172	G	A	100	PASS	AC=1343;AF=0.268171;AN=5008;NS=2504;DP=16884;EAS_AF=0.3194;AMR_AF=0.1945;AFR_AF=0.27;EUR_AF=0.2117;SAS_AF=0.3231;AA=G|||;VT=SNP
8	65375812	rs74884774	C	A	100	PASS	AC=70;AF=0.0139776;AN=5008;NS=2504;DP=19803;EAS_AF=0.0685;AMR_AF=0;AFR_AF=0;EUR_AF=0;SAS_AF=0.001;AA=C|||;VT=SNP
8	65375946	rs12678303	G	C	100	PASS	AC=356;AF=0.0710863;AN=5008;NS=2504;DP=17196;EAS_AF=0.0952;AMR_AF=0.1138;AFR_AF=0.0098;EUR_AF=0.1064;SAS_AF=0.0624;AA=G|||;VT=SNP
8	65376139	rs6472142	C	T	100	PASS	AC=1342;AF=0.267971;AN=5008;NS=2504;DP=15160;EAS_AF=0.3194;AMR_AF=0.1945;AFR_AF=0.27;EUR_AF=0.2107;SAS_AF=0.3231;AA=C|||;VT=SNP
8	65376664	rs10282793	A	G	100	PASS	AC=957;AF=0.191094;AN=5008;NS=2504;DP=20474;EAS_AF=0.2312;AMR_AF=0.0663;AFR_AF=0.2549;EUR_AF=0.0964;SAS_AF=0.2495;AA=A|||;VT=SNP
8	65378076	rs112240000	A	G	100	PASS	AC=1439;AF=0.28734;AN=5008;NS=2504;DP=17102;EAS_AF=0.3046;AMR_AF=0.1888;AFR_AF=0.3737;EUR_AF=0.1978;SAS_AF=0.3149;AA=G|||;VT=SNP
8	65378160	rs10957313	A	T	100	PASS	AC=3691;AF=0.737021;AN=5008;NS=2504;DP=14808;EAS_AF=0.7887;AMR_AF=0.6974;AFR_AF=0.8949;EUR_AF=0.5239;SAS_AF=0.7178;AA=T|||;VT=SNP
8	65379377	rs1530051	C	T	100	PASS	AC=1034;AF=0.20647;AN=5008;NS=2504;DP=18735;EAS_AF=0.2272;AMR_AF=0.0634;AFR_AF=0.3101;EUR_AF=0.0915;SAS_AF=0.2648;AA=T|||;VT=SNP
8	65379428	rs1530052	A	G	100	PASS	AC=992;AF=0.198083;AN=5008;NS=2504;DP=18887;EAS_AF=0.2272;AMR_AF=0.0648;AFR_AF=0.2776;EUR_AF=0.0915;SAS_AF=0.2648;AA=A|||;VT=SNP
8	65379896	rs12544855	G	C	100	PASS	AC=488;AF=0.0974441;AN=5008;NS=2504;DP=22379;EAS_AF=0.124;AMR_AF=0.1455;AFR_AF=0.0166;EUR_AF=0.0676;SAS_AF=0.1759;AA=G|||;VT=SNP
8	65380931	rs10504376	A	G	100	PASS	AC=604;AF=0.120607;AN=5008;NS=2504;DP=11583;EAS_AF=0.2272;AMR_AF=0.0418;AFR_AF=0.0023;EUR_AF=0.0875;SAS_AF=0.2607;AA=A|||;VT=SNP
8	65380939	rs149565692	C	T	100	PASS	AC=75;AF=0.014976;AN=5008;NS=2504;DP=11583;EAS_AF=0.0526;AMR_AF=0.0274;AFR_AF=0;EUR_AF=0;SAS_AF=0.0031;AA=C|||;VT=SNP
8	65382377	rs72656409	G	A	100	PASS	AC=604;AF=0.120607;AN=5008;NS=2504;DP=16214;EAS_AF=0.2272;AMR_AF=0.0418;AFR_AF=0.0023;EUR_AF=0.0875;SAS_AF=0.2607;AA=G|||;VT=SNP
8	65382510	rs72656411	T	C	100	PASS	AC=604;AF=0.120607;AN=5008;NS=2504;DP=19871;EAS_AF=0.2272;AMR_AF=0.0418;AFR_AF=0.0023;EUR_AF=0.0875;SAS_AF=0.2607;AA=T|||;VT=SNP
8	65385123	rs372940516	C	T	100	PASS	AC=65;AF=0.0129792;AN=5008;NS=2504;DP=14668;EAS_AF=0.0208;AMR_AF=0.0461;AFR_AF=0.0061;EUR_AF=0;SAS_AF=0.0041;AA=C|||;VT=SNP
8	65385178	rs150940127	C	G	100	PASS	AC=605;AF=0.120807;AN=5008;NS=2504;DP=13201;EAS_AF=0.2282;AMR_AF=0.0418;AFR_AF=0.0023;EUR_AF=0.0875;SAS_AF=0.2607;AA=C|||;VT=SNP
8	65385280	rs118111776	G	A	100	PASS	AC=64;AF=0.0127796;AN=5008;NS=2504;DP=17866;EAS_AF=0.0208;AMR_AF=0.0461;AFR_AF=0.0053;EUR_AF=0;SAS_AF=0.0041;AA=G|||;VT=SNP
8	65385358	rs16931253	A	T	100	PASS	AC=602;AF=0.120208;AN=5008;NS=2504;DP=16931;EAS_AF=0.2272;AMR_AF=0.0418;AFR_AF=0.0015;EUR_AF=0.0875;SAS_AF=0.2597;AA=A|||;VT=SNP
8	65386463	rs74586055	T	C	100	PASS	AC=52;AF=0.0103834;AN=5008;NS=2504;DP=18211;EAS_AF=0.0466;AMR_AF=0.0029;AFR_AF=0;EUR_AF=0;SAS_AF=0.0031;AA=T|||;VT=SNP
8	65387348	rs16931257	C	T	100	PASS	AC=1058;AF=0.211262;AN=5008;NS=2504;DP=22742;EAS_AF=0.2421;AMR_AF=0.1081;AFR_AF=0.2943;EUR_AF=0.0915;SAS_AF=0.2638;AA=T|||;VT=SNP
8	65387467	rs7836768	A	G	100	PASS	AC=2392;AF=0.477636;AN=5008;NS=2504;DP=23158;EAS_AF=0.4395;AMR_AF=0.3718;AFR_AF=0.6997;EUR_AF=0.3926;SAS_AF=0.3793;AA=G|||;VT=SNP
8	65387986	rs12056689	C	T	100	PASS	AC=856;AF=0.170927;AN=5008;NS=2504;DP=16901;EAS_AF=0.2609;AMR_AF=0.1744;AFR_AF=0.2088;EUR_AF=0.0825;SAS_AF=0.1155;AA=C|||;VT=SNP
8	65388392	rs79191605	C	G	100	PASS	AC=64;AF=0.0127796;AN=5008;NS=2504;DP=17807;EAS_AF=0.0208;AMR_AF=0.0461;AFR_AF=0.0053;EUR_AF=0;SAS_AF=0.0041;AA=C|||;VT=SNP
8	65388740	rs57824870	T	C	100	PASS	AC=1489;AF=0.297324;AN=5008;NS=2504;DP=17856;EAS_AF=0.3185;AMR_AF=0.2334;AFR_AF=0.3775;EUR_AF=0.1978;SAS_AF=0.3149;AA=C|||;VT=SNP
8	65389957	rs28703225	G	C	100	PASS	AC=1058;AF=0.211262;AN=5008;NS=2504;DP=17703;EAS_AF=0.2421;AMR_AF=0.1081;AFR_AF=0.2943;EUR_AF=0.0915;SAS_AF=0.2638;AA=C|||;VT=SNP
8	65391149	rs921498	G	A	100	PASS	AC=600;AF=0.119808;AN=5008;NS=2504;DP=18419;EAS_AF=0.2202;AMR_AF=0.0418;AFR_AF=0.003;EUR_AF=0.0875;SAS_AF=0.2628;AA=G|||;VT=SNP
8	65392030	rs16931267	A	G	100	PASS	AC=483;AF=0.0964457;AN=5008;NS=2504;DP=21341;EAS_AF=0.122;AMR_AF=0.1455;AFR_AF=0.0166;EUR_AF=0.0676;SAS_AF=0.1728;AA=A|||;VT=SNP
8	65393061	rs78164175	C	T	100	PASS	AC=57;AF=0.0113818;AN=5008;NS=2504;DP=20107;EAS_AF=0.0218;AMR_AF=0.0447;AFR_AF=0;EUR_AF=0;SAS_AF=0.0041;AA=C|||;VT=SNP
8	65393079	rs10504377	C	T	100	PASS	AC=1058;AF=0.211262;AN=5008;NS=2504;DP=19898;EAS_AF=0.2421;AMR_AF=0.1081;AFR_AF=0.2943;EUR_AF=0.0915;SAS_AF=0.2638;AA=T|||;VT=SNP
8	65393213	rs12682100	C	T	100	PASS	AC=1498;AF=0.299121;AN=5008;NS=2504;DP=20171;EAS_AF=0.3185;AMR_AF=0.2334;AFR_AF=0.3843;EUR_AF=0.1978;SAS_AF=0.3149;AA=T|||;VT=SNP
8	65393323	rs16931273	T	C	100	PASS	AC=600;AF=0.119808;AN=5008;NS=2504;DP=19262;EAS_AF=0.2202;AMR_AF=0.0418;AFR_AF=0.003;EUR_AF=0.0875;SAS_AF=0.2628;AA=C|||;VT=SNP
8	65393486	rs10504378	T	C	100	PASS	AC=379;AF=0.0756789;AN=5008;NS=2504;DP=20716;EAS_AF=0.0764;AMR_AF=0.1182;AFR_AF=0.0477;EUR_AF=0.1064;SAS_AF=0.0511;AA=T|||;VT=SNP
8	65393722	rs188347468	C	T	100	PASS	AC=14;AF=0.00279553;AN=5008;NS=2504;DP=18603;EAS_AF=0.0139;AMR_AF=0;AFR_AF=0;EUR_AF=0;SAS_AF=0;AA=C|||;VT=SNP
8	65395784	rs75143900	T	C	100	PASS	AC=129;AF=0.0257588;AN=5008;NS=2504;DP=17053;EAS_AF=0.1081;AMR_AF=0;AFR_AF=0;EUR_AF=0.0169;SAS_AF=0.0031;AA=T|||;VT=SNP
8	65396027	rs958050	G	A	100	PASS	AC=1494;AF=0.298323;AN=5008;NS=2504;DP=20835;EAS_AF=0.3194;AMR_AF=0.2334;AFR_AF=0.3782;EUR_AF=0.1978;SAS_AF=0.318;AA=A|||;VT=SNP
8	65397179	rs116174306	G	C	100	PASS	AC=65;AF=0.0129792;AN=5008;NS=2504;DP=17535;EAS_AF=0.0218;AMR_AF=0.0461;AFR_AF=0.0053;EUR_AF=0;SAS_AF=0.0041;AA=G|||;VT=SNP
8	65397684	rs4633099	G	A	100	PASS	AC=602;AF=0.120208;AN=5008;NS=2504;DP=16993;EAS_AF=0.2192;AMR_AF=0.0432;AFR_AF=0.003;EUR_AF=0.0895;SAS_AF=0.2628;AA=G|||;VT=SNP
8	65398960	rs73234047	G	A	100	PASS	AC=334;AF=0.0666933;AN=5008;NS=2504;DP=15324;EAS_AF=0.0218;AMR_AF=0.0605;AFR_AF=0.1982;EUR_AF=0.004;SAS_AF=0.0041;AA=G|||;VT=SNP
8	65399788	rs16931280	C	T	100	PASS	AC=674;AF=0.134585;AN=5008;NS=2504;DP=14974;EAS_AF=0.2192;AMR_AF=0.0533;AFR_AF=0.0174;EUR_AF=0.1103;SAS_AF=0.2883;AA=C|||;VT=SNP
8	65399964	rs7819629	T	G	100	PASS	AC=305;AF=0.0609026;AN=5008;NS=2504;DP=12270;EAS_AF=0.0665;AMR_AF=0.1282;AFR_AF=0.0605;EUR_AF=0.0517;SAS_AF=0.0174;AA=T|||;VT=SNP
8	65400070	rs78461165	T	C	100	PASS	AC=225;AF=0.0449281;AN=5008;NS=2504;DP=13751;EAS_AF=0.0655;AMR_AF=0.1268;AFR_AF=0.0015;EUR_AF=0.0517;SAS_AF=0.0174;AA=T|||;VT=SNP
8	65400656	rs10957315	G	C	100	PASS	AC=225;AF=0.0449281;AN=5008;NS=2504;DP=19715;EAS_AF=0.0655;AMR_AF=0.1268;AFR_AF=0.0015;EUR_AF=0.0517;SAS_AF=0.0174;AA=G|||;VT=SNP
8	65400793	rs1451866	A	T	100	PASS	AC=2322;AF=0.463658;AN=5008;NS=2504;DP=20923;EAS_AF=0.4613;AMR_AF=0.4193;AFR_AF=0.5454;EUR_AF=0.3966;SAS_AF=0.456;AA=A|||;VT=SNP
8	65401078	rs13439473	A	G	100	PASS	AC=903;AF=0.180312;AN=5008;NS=2504;DP=21426;EAS_AF=0.2629;AMR_AF=0.1844;AFR_AF=0.0303;EUR_AF=0.1541;SAS_AF=0.3221;AA=A|||;VT=SNP
8	65401237	rs13438939	G	C	100	PASS	AC=902;AF=0.180112;AN=5008;NS=2504;DP=19384;EAS_AF=0.2629;AMR_AF=0.1844;AFR_AF=0.0295;EUR_AF=0.1541;SAS_AF=0.3221;AA=A|||;VT=SNP
8	65402084	rs3862072	A	G	100	PASS	AC=2324;AF=0.464058;AN=5008;NS=2504;DP=15992;EAS_AF=0.4613;AMR_AF=0.4193;AFR_AF=0.5469;EUR_AF=0.3966;SAS_AF=0.456;AA=G|||;VT=SNP
8	65402555	rs7815546	G	C	100	PASS	AC=2329;AF=0.465056;AN=5008;NS=2504;DP=16636;EAS_AF=0.4613;AMR_AF=0.4193;AFR_AF=0.5507;EUR_AF=0.3966;SAS_AF=0.456;AA=C|||;VT=SNP
8	65403087	rs10100650	C	T	100	PASS	AC=902;AF=0.180112;AN=5008;NS=2504;DP=19292;EAS_AF=0.2629;AMR_AF=0.183;AFR_AF=0.0303;EUR_AF=0.1541;SAS_AF=0.3221;AA=C|||;VT=SNP
8	65403099	rs10100653	C	G	100	PASS	AC=901;AF=0.179912;AN=5008;NS=2504;DP=19369;EAS_AF=0.2629;AMR_AF=0.183;AFR_AF=0.0295;EUR_AF=0.1541;SAS_AF=0.3221;AA=C|||;VT=SNP
8	65403455	rs10103787	A	G	100	PASS	AC=902;AF=0.180112;AN=5008;NS=2504;DP=21103;EAS_AF=0.2629;AMR_AF=0.1844;AFR_AF=0.0295;EUR_AF=0.1541;SAS_AF=0.3221;AA=A|||;VT=SNP
8	65403562	rs10103906	A	G	100	PASS	AC=2242;AF=0.447684;AN=5008;NS=2504;DP=20593;EAS_AF=0.4613;AMR_AF=0.4164;AFR_AF=0.4864;EUR_AF=0.3966;SAS_AF=0.456;AA=G|||;VT=SNP
8	65404254	rs7821051	A	G	100	PASS	AC=2324;AF=0.464058;AN=5008;NS=2504;DP=19521;EAS_AF=0.4613;AMR_AF=0.4193;AFR_AF=0.5469;EUR_AF=0.3966;SAS_AF=0.456;AA=A|||;VT=SNP
8	65404677	rs57377912	T	A	100	PASS	AC=238;AF=0.047524;AN=5008;NS=2504;DP=19884;EAS_AF=0.0655;AMR_AF=0.1282;AFR_AF=0.0106;EUR_AF=0.0517;SAS_AF=0.0174;AA=T|||;VT=SNP
8	65404793	rs7825399	C	T	100	PASS	AC=2322;AF=0.463658;AN=5008;NS=2504;DP=19946;EAS_AF=0.4613;AMR_AF=0.4193;AFR_AF=0.5454;EUR_AF=0.3966;SAS_AF=0.456;AA=T|||;VT=SNP
8	65405455	rs144409224	A	G	100	PASS	AC=184;AF=0.0367412;AN=5008;NS=2504;DP=19277;EAS_AF=0.002;AMR_AF=0.1398;AFR_AF=0.0053;EUR_AF=0.0716;SAS_AF=0.0061;AA=A|||;VT=SNP
8	65405690	rs140285591	T	A	100	PASS	AC=238;AF=0.047524;AN=5008;NS=2504;DP=22909;EAS_AF=0.0655;AMR_AF=0.1282;AFR_AF=0.0106;EUR_AF=0.0517;SAS_AF=0.0174;AA=T|||;VT=SNP
8	65405708	rs139796554	C	T	100	PASS	AC=664;AF=0.132588;AN=5008;NS=2504;DP=22651;EAS_AF=0.1974;AMR_AF=0.0562;AFR_AF=0.0189;EUR_AF=0.1024;SAS_AF=0.3047;AA=C|||;VT=SNP
8	65405817	rs4437693	A	G	100	PASS	AC=2324;AF=0.464058;AN=5008;NS=2504;DP=21165;EAS_AF=0.4613;AMR_AF=0.4193;AFR_AF=0.5469;EUR_AF=0.3966;SAS_AF=0.456;AA=G|||;VT=SNP
8	65405989	rs10112285	C	T	100	PASS	AC=664;AF=0.132588;AN=5008;NS=2504;DP=25074;EAS_AF=0.1974;AMR_AF=0.0562;AFR_AF=0.0189;EUR_AF=0.1024;SAS_AF=0.3047;AA=C|||;VT=SNP
8	65406733	rs1597728	A	T	100	PASS	AC=2322;AF=0.463658;AN=5008;NS=2504;DP=17264;EAS_AF=0.4613;AMR_AF=0.4193;AFR_AF=0.5454;EUR_AF=0.3966;SAS_AF=0.456;AA=A|||;VT=SNP
8	65407392	rs1584693	T	C	100	PASS	AC=2322;AF=0.463658;AN=5008;NS=2504;DP=19927;EAS_AF=0.4613;AMR_AF=0.4193;AFR_AF=0.5454;EUR_AF=0.3966;SAS_AF=0.456;AA=C|||;VT=SNP
8	65407402	rs1584694	G	A	100	PASS	AC=2241;AF=0.447484;AN=5008;NS=2504;DP=19605;EAS_AF=0.4613;AMR_AF=0.4164;AFR_AF=0.4856;EUR_AF=0.3966;SAS_AF=0.456;AA=G|||;VT=SNP
8	65408331	rs7815206	G	A	100	PASS	AC=990;AF=0.197684;AN=5008;NS=2504;DP=18453;EAS_AF=0.1984;AMR_AF=0.2118;AFR_AF=0.2057;EUR_AF=0.2386;SAS_AF=0.1339;AA=G|||;VT=SNP
8	65408378	rs75080321	C	T	100	PASS	AC=92;AF=0.0183706;AN=5008;NS=2504;DP=18736;EAS_AF=0.0883;AMR_AF=0;AFR_AF=0;EUR_AF=0;SAS_AF=0.0031;AA=C|||;VT=SNP
8	65408628	rs10102719	A	G	100	PASS	AC=2328;AF=0.464856;AN=5008;NS=2504;DP=19275;EAS_AF=0.4613;AMR_AF=0.4193;AFR_AF=0.5499;EUR_AF=0.3966;SAS_AF=0.456;AA=a|||;VT=SNP
8	65408812	rs10103050	C	A	100	PASS	AC=664;AF=0.132588;AN=5008;NS=2504;DP=17357;EAS_AF=0.1974;AMR_AF=0.0562;AFR_AF=0.0189;EUR_AF=0.1024;SAS_AF=0.3047;AA=C|||;VT=SNP
8	65408921	rs10103390	G	C	100	PASS	AC=664;AF=0.132588;AN=5008;NS=2504;DP=18950;EAS_AF=0.1974;AMR_AF=0.0562;AFR_AF=0.0189;EUR_AF=0.1024;SAS_AF=0.3047;AA=G|||;VT=SNP
8	65409152	rs146130893	A	G	100	PASS	AC=14;AF=0.00279553;AN=5008;NS=2504;DP=18513;EAS_AF=0.0139;AMR_AF=0;AFR_AF=0;EUR_AF=0;SAS_AF=0;AA=A|||;VT=SNP
8	65409386	rs111685946	T	C	100	PASS	AC=225;AF=0.0449281;AN=5008;NS=2504;DP=20402;EAS_AF=0.0655;AMR_AF=0.1268;AFR_AF=0.0015;EUR_AF=0.0517;SAS_AF=0.0174;AA=T|||;VT=SNP
8	65409666	rs72656418	C	T	100	PASS	AC=185;AF=0.0369409;AN=5008;NS=2504;DP=17286;EAS_AF=0.002;AMR_AF=0.1412;AFR_AF=0.0053;EUR_AF=0.0716;SAS_AF=0.0061;AA=c|||;VT=SNP
8	65409919	rs6993238	A	C	100	PASS	AC=2315;AF=0.46226;AN=5008;NS=2504;DP=7760;EAS_AF=0.4603;AMR_AF=0.4193;AFR_AF=0.5416;EUR_AF=0.3966;SAS_AF=0.455;AA=C|||;VT=SNP
8	65410572	rs62519773	G	T	100	PASS	AC=307;AF=0.0613019;AN=5008;NS=2504;DP=11025;EAS_AF=0.1448;AMR_AF=0.0432;AFR_AF=0.0083;EUR_AF=0.1014;SAS_AF=0.0184;AA=G|||;VT=SNP
8	65410757	rs13276064	G	A	100	PASS	AC=2369;AF=0.473043;AN=5008;NS=2504;DP=17124;EAS_AF=0.502;AMR_AF=0.4193;AFR_AF=0.5492;EUR_AF=0.3966;SAS_AF=0.4571;AA=A|||;VT=SNP
8	65410765	rs145219445	A	G	100	PASS	AC=75;AF=0.014976;AN=5008;NS=2504;DP=17371;EAS_AF=0.0685;AMR_AF=0;AFR_AF=0;EUR_AF=0.006;SAS_AF=0;AA=A|||;VT=SNP
8	65411245	rs7829761	G	C	100	PASS	AC=2362;AF=0.471645;AN=5008;NS=2504;DP=21464;EAS_AF=0.504;AMR_AF=0.4222;AFR_AF=0.5439;EUR_AF=0.3936;SAS_AF=0.456;AA=C|||;VT=SNP
8	65411661	rs2010074	T	G	100	PASS	AC=695;AF=0.138778;AN=5008;NS=2504;DP=16714;EAS_AF=0.2034;AMR_AF=0.0576;AFR_AF=0.0212;EUR_AF=0.1103;SAS_AF=0.318;AA=T|||;VT=SNP
8	65412042	rs2218914	G	A	100	PASS	AC=664;AF=0.132588;AN=5008;NS=2504;DP=16587;EAS_AF=0.0893;AMR_AF=0.1081;AFR_AF=0.2012;EUR_AF=0.1262;SAS_AF=0.1084;AA=G|||;VT=SNP
8	65413828	rs35909027	T	A	100	PASS	AC=866;AF=0.172923;AN=5008;NS=2504;DP=20144;EAS_AF=0.0913;AMR_AF=0.1196;AFR_AF=0.3457;EUR_AF=0.1262;SAS_AF=0.1094;AA=T|||;VT=SNP
8	65414856	rs79637966	T	A	100	PASS	AC=272;AF=0.0543131;AN=5008;NS=2504;DP=17091;EAS_AF=0.1032;AMR_AF=0.0476;AFR_AF=0.0121;EUR_AF=0.1014;SAS_AF=0.0174;AA=T|||;VT=SNP
8	65415583	rs72656420	G	A	100	PASS	AC=689;AF=0.13758;AN=5008;NS=2504;DP=18286;EAS_AF=0.2014;AMR_AF=0.0893;AFR_AF=0.0197;EUR_AF=0.1024;SAS_AF=0.3016;AA=G|||;VT=SNP
8	65415588	rs56825365	G	A	100	PASS	AC=861;AF=0.171925;AN=5008;NS=2504;DP=18403;EAS_AF=0.0913;AMR_AF=0.1182;AFR_AF=0.3442;EUR_AF=0.1252;SAS_AF=0.1084;AA=g|||;VT=SNP
8	65415837	rs7007695	T	A	100	PASS	AC=2058;AF=0.410942;AN=5008;NS=2504;DP=17964;EAS_AF=0.3948;AMR_AF=0.2709;AFR_AF=0.5431;EUR_AF=0.334;SAS_AF=0.4274;AA=T|||;VT=SNP
8	65416651	rs80028809	A	C	100	PASS	AC=228;AF=0.0455272;AN=5008;NS=2504;DP=16585;EAS_AF=0.0665;AMR_AF=0.1326;AFR_AF=0.0008;EUR_AF=0.0507;SAS_AF=0.0174;AA=A|||;VT=SNP
8	65416732	rs78756977	G	T	100	PASS	AC=228;AF=0.0455272;AN=5008;NS=2504;DP=16758;EAS_AF=0.0665;AMR_AF=0.1326;AFR_AF=0.0008;EUR_AF=0.0507;SAS_AF=0.0174;AA=G|||;VT=SNP
8	65416776	rs62519776	T	A	100	PASS	AC=270;AF=0.0539137;AN=5008;NS=2504;DP=17101;EAS_AF=0.1022;AMR_AF=0.0476;AFR_AF=0.0113;EUR_AF=0.1014;SAS_AF=0.0174;AA=T|||;VT=SNP
8	65417672	rs77318869	G	A	100	PASS	AC=52;AF=0.0103834;AN=5008;NS=2504;DP=18317;EAS_AF=0.0476;AMR_AF=0.0014;AFR_AF=0;EUR_AF=0;SAS_AF=0.0031;AA=G|||;VT=SNP
8	65417993	rs74353349	G	A	100	PASS	AC=228;AF=0.0455272;AN=5008;NS=2504;DP=20633;EAS_AF=0.0665;AMR_AF=0.1326;AFR_AF=0.0008;EUR_AF=0.0507;SAS_AF=0.0174;AA=G|||;VT=SNP
8	65418417	rs62519778	G	C	100	PASS	AC=863;AF=0.172324;AN=5008;NS=2504;DP=16870;EAS_AF=0.0913;AMR_AF=0.1182;AFR_AF=0.3449;EUR_AF=0.1262;SAS_AF=0.1084;AA=G|||;VT=SNP
8	65418895	rs10093717	A	G	100	PASS	AC=3159;AF=0.630791;AN=5008;NS=2504;DP=16342;EAS_AF=0.6944;AMR_AF=0.536;AFR_AF=0.8828;EUR_AF=0.4185;SAS_AF=0.5102;AA=G|||;VT=SNP
8	65419106	rs10094292	G	A	100	PASS	AC=2286;AF=0.45647;AN=5008;NS=2504;DP=18513;EAS_AF=0.4613;AMR_AF=0.4035;AFR_AF=0.5439;EUR_AF=0.3847;SAS_AF=0.4448;AA=A|||;VT=SNP
8	65419926	rs7812401	A	G	100	PASS	AC=2072;AF=0.413738;AN=5008;NS=2504;DP=14211;EAS_AF=0.4623;AMR_AF=0.3876;AFR_AF=0.3926;EUR_AF=0.3807;SAS_AF=0.4448;AA=G|||;VT=SNP
8	65419954	rs7831001	T	C	100	PASS	AC=2287;AF=0.456669;AN=5008;NS=2504;DP=14349;EAS_AF=0.4623;AMR_AF=0.4035;AFR_AF=0.5439;EUR_AF=0.3847;SAS_AF=0.4448;AA=C|||;VT=SNP
8	65420445	rs7813266	C	G	100	PASS	AC=2931;AF=0.585264;AN=5008;NS=2504;DP=15790;EAS_AF=0.629;AMR_AF=0.4035;AFR_AF=0.8812;EUR_AF=0.3688;SAS_AF=0.4918;AA=G|||;VT=SNP
8	65421267	rs72656423	C	T	100	PASS	AC=686;AF=0.136981;AN=5008;NS=2504;DP=18304;EAS_AF=0.2014;AMR_AF=0.0893;AFR_AF=0.0197;EUR_AF=0.1004;SAS_AF=0.3006;AA=C|||;VT=SNP
8	65421349	rs62519779	G	A	100	PASS	AC=957;AF=0.191094;AN=5008;NS=2504;DP=18922;EAS_AF=0.3036;AMR_AF=0.1369;AFR_AF=0.0318;EUR_AF=0.2018;SAS_AF=0.318;AA=G|||;VT=SNP
8	65422363	rs16931290	G	A	100	PASS	AC=686;AF=0.136981;AN=5008;NS=2504;DP=18350;EAS_AF=0.2014;AMR_AF=0.0893;AFR_AF=0.0197;EUR_AF=0.1004;SAS_AF=0.3006;AA=G|||;VT=SNP
8	65422496	rs896493	C	T	100	PASS	AC=1186;AF=0.236821;AN=5008;NS=2504;DP=19394;EAS_AF=0.3036;AMR_AF=0.1527;AFR_AF=0.1936;EUR_AF=0.2058;SAS_AF=0.318;AA=C|||;VT=SNP
8	65422562	rs36110523	T	A	100	PASS	AC=863;AF=0.172324;AN=5008;NS=2504;DP=20430;EAS_AF=0.0913;AMR_AF=0.1182;AFR_AF=0.3449;EUR_AF=0.1262;SAS_AF=0.1084;AA=T|||;VT=SNP
8	65423324	rs6997341	A	G	100	PASS	AC=2055;AF=0.410343;AN=5008;NS=2504;DP=17560;EAS_AF=0.3948;AMR_AF=0.2709;AFR_AF=0.5431;EUR_AF=0.332;SAS_AF=0.4264;AA=G|||;VT=SNP
8	65424275	rs13248704	G	A	100	PASS	AC=2283;AF=0.455871;AN=5008;NS=2504;DP=15394;EAS_AF=0.4603;AMR_AF=0.4035;AFR_AF=0.5431;EUR_AF=0.3847;SAS_AF=0.4438;AA=A|||;VT=SNP
8	65424401	rs189996290	G	A	100	PASS	AC=45;AF=0.00898562;AN=5008;NS=2504;DP=16144;EAS_AF=0.004;AMR_AF=0.0591;AFR_AF=0;EUR_AF=0;SAS_AF=0;AA=G|||;VT=SNP
8	65425528	rs4357325	T	C	100	PASS	AC=666;AF=0.132987;AN=5008;NS=2504;DP=19202;EAS_AF=0.0913;AMR_AF=0.1095;AFR_AF=0.2005;EUR_AF=0.1262;SAS_AF=0.1084;AA=T|||;VT=SNP
8	65426278	rs28790340	C	T	100	PASS	AC=686;AF=0.136981;AN=5008;NS=2504;DP=20616;EAS_AF=0.2014;AMR_AF=0.0893;AFR_AF=0.0197;EUR_AF=0.1004;SAS_AF=0.3006;AA=C|||;VT=SNP
8	65426501	rs75091736	A	G	100	PASS	AC=236;AF=0.0471246;AN=5008;NS=2504;DP=22263;EAS_AF=0.0704;AMR_AF=0.134;AFR_AF=0.0008;EUR_AF=0.0527;SAS_AF=0.0184;AA=A|||;VT=SNP
8	65426758	rs192367354	C	T	100	PASS	AC=11;AF=0.00219649;AN=5008;NS=2504;DP=20088;EAS_AF=0.005;AMR_AF=0;AFR_AF=0;EUR_AF=0.006;SAS_AF=0;AA=C|||;VT=SNP
8	65426898	rs72656432	T	C	100	PASS	AC=686;AF=0.136981;AN=5008;NS=2504;DP=19889;EAS_AF=0.2014;AMR_AF=0.0893;AFR_AF=0.0197;EUR_AF=0.1004;SAS_AF=0.3006;AA=T|||;VT=SNP
8	65427015	rs78762561	C	T	100	PASS	AC=231;AF=0.0461262;AN=5008;NS=2504;DP=17145;EAS_AF=0.0675;AMR_AF=0.1326;AFR_AF=0.0008;EUR_AF=0.0527;SAS_AF=0.0174;AA=C|||;VT=SNP
8	65427707	rs10108174	A	G	100	PASS	AC=687;AF=0.137181;AN=5008;NS=2504;DP=18518;EAS_AF=0.2024;AMR_AF=0.0879;AFR_AF=0.0197;EUR_AF=0.1004;SAS_AF=0.3016;AA=A|||;VT=SNP
8	65428080	rs62519783	G	A	100	PASS	AC=544;AF=0.108626;AN=5008;NS=2504;DP=22001;EAS_AF=0.0863;AMR_AF=0.0994;AFR_AF=0.1467;EUR_AF=0.1153;SAS_AF=0.0798;AA=G|||;VT=SNP
8	65428200	rs62519784	G	C	100	PASS	AC=949;AF=0.189497;AN=5008;NS=2504;DP=18575;EAS_AF=0.3115;AMR_AF=0.1441;AFR_AF=0.0325;EUR_AF=0.1779;SAS_AF=0.32;AA=G|||;VT=SNP
8	65428296	rs13270248	A	G	100	PASS	AC=589;AF=0.117612;AN=5008;NS=2504;DP=17450;EAS_AF=0.1151;AMR_AF=0.1095;AFR_AF=0.0537;EUR_AF=0.1431;SAS_AF=0.1861;AA=G|||;VT=SNP
8	65428397	rs62519785	C	T	100	PASS	AC=275;AF=0.0549121;AN=5008;NS=2504;DP=18159;EAS_AF=0.1081;AMR_AF=0.0476;AFR_AF=0.0106;EUR_AF=0.1014;SAS_AF=0.0174;AA=C|||;VT=SNP
8	65429032	rs138116723	G	A	100	PASS	AC=51;AF=0.0101837;AN=5008;NS=2504;DP=16546;EAS_AF=0.0456;AMR_AF=0;AFR_AF=0;EUR_AF=0.005;SAS_AF=0;AA=G|||;VT=SNP
8	65430463	rs144970210	T	G	100	PASS	AC=29;AF=0.00579073;AN=5008;NS=2504;DP=18211;EAS_AF=0.0288;AMR_AF=0;AFR_AF=0;EUR_AF=0;SAS_AF=0;AA=T|||;VT=SNP
8	65430477	rs117024833	A	G	100	PASS	AC=29;AF=0.00579073;AN=5008;NS=2504;DP=18470;EAS_AF=0.0288;AMR_AF=0;AFR_AF=0;EUR_AF=0;SAS_AF=0;AA=A|||;VT=SNP
8	65430892	rs10504379	G	A	100	PASS	AC=502;AF=0.10024;AN=5008;NS=2504;DP=19686;EAS_AF=0.2044;AMR_AF=0.0778;AFR_AF=0.0182;EUR_AF=0.0736;SAS_AF=0.1472;AA=G|||;VT=SNP
8	65430900	rs10504380	C	T	100	PASS	AC=390;AF=0.0778754;AN=5008;NS=2504;DP=19867;EAS_AF=0.002;AMR_AF=0.0591;AFR_AF=0.1172;EUR_AF=0.0924;SAS_AF=0.1012;AA=C|||;VT=SNP
8	65431731	rs62519787	C	G	100	PASS	AC=518;AF=0.103435;AN=5008;NS=2504;DP=20923;EAS_AF=0.1905;AMR_AF=0.1023;AFR_AF=0.0189;EUR_AF=0.163;SAS_AF=0.0675;AA=C|||;VT=SNP
8	65432449	rs7017425	A	G	100	PASS	AC=1331;AF=0.265775;AN=5008;NS=2504;DP=17670;EAS_AF=0.2907;AMR_AF=0.2666;AFR_AF=0.32;EUR_AF=0.2565;SAS_AF=0.1759;AA=G|||;VT=SNP
8	65432577	rs62519788	C	A	100	PASS	AC=392;AF=0.0782748;AN=5008;NS=2504;DP=14986;EAS_AF=0.002;AMR_AF=0.0591;AFR_AF=0.1188;EUR_AF=0.0924;SAS_AF=0.1012;AA=C|||;VT=SNP
8	65433459	rs78609617	T	G	100	PASS	AC=55;AF=0.0109824;AN=5008;NS=2504;DP=15981;EAS_AF=0.0516;AMR_AF=0.0014;AFR_AF=0;EUR_AF=0;SAS_AF=0.002;AA=T|||;VT=SNP
8	65434115	rs57604792	A	C	100	PASS	AC=515;AF=0.102835;AN=5008;NS=2504;DP=15382;EAS_AF=0.1915;AMR_AF=0.1023;AFR_AF=0.0166;EUR_AF=0.162;SAS_AF=0.0675;AA=A|||;VT=SNP
8	65434288	rs17272476	C	T	100	PASS	AC=392;AF=0.0782748;AN=5008;NS=2504;DP=13839;EAS_AF=0.002;AMR_AF=0.0591;AFR_AF=0.1195;EUR_AF=0.0924;SAS_AF=0.1002;AA=C|||;VT=SNP
8	65434821	rs62519790	A	G	100	PASS	AC=271;AF=0.0541134;AN=5008;NS=2504;DP=20584;EAS_AF=0.1042;AMR_AF=0.0476;AFR_AF=0.0098;EUR_AF=0.1024;SAS_AF=0.0174;AA=A|||;VT=SNP
8	65436090	rs1376771	T	C	100	PASS	AC=863;AF=0.172324;AN=5008;NS=2504;DP=16865;EAS_AF=0.2063;AMR_AF=0.1023;AFR_AF=0.27;EUR_AF=0.0755;SAS_AF=0.1544;AA=T|||;VT=SNP
8	65436968	rs1451865	T	C	100	PASS	AC=1737;AF=0.346845;AN=5008;NS=2504;DP=18364;EAS_AF=0.3631;AMR_AF=0.2997;AFR_AF=0.593;EUR_AF=0.1412;SAS_AF=0.2423;AA=T|||;VT=SNP
8	65437181	rs181819177	G	A	100	PASS	AC=12;AF=0.00239617;AN=5008;NS=2504;DP=16604;EAS_AF=0.0079;AMR_AF=0;AFR_AF=0;EUR_AF=0.004;SAS_AF=0;AA=G|||;VT=SNP
8	65437437	rs77772931	T	C	100	PASS	AC=473;AF=0.0944489;AN=5008;NS=2504;DP=19127;EAS_AF=0.1994;AMR_AF=0.0576;AFR_AF=0;EUR_AF=0.0398;SAS_AF=0.1963;AA=T|||;VT=SNP
8	65437506	rs7813444	A	G	100	PASS	AC=2876;AF=0.574281;AN=5008;NS=2504;DP=17919;EAS_AF=0.5556;AMR_AF=0.4654;AFR_AF=0.8888;EUR_AF=0.334;SAS_AF=0.4928;AA=G|||;VT=SNP
8	65438121	rs7814393	A	C	100	PASS	AC=2610;AF=0.521166;AN=5008;NS=2504;DP=19023;EAS_AF=0.5516;AMR_AF=0.4337;AFR_AF=0.7769;EUR_AF=0.3052;SAS_AF=0.4284;AA=C|||;VT=SNP
8	65438172	rs7832902	T	C	100	PASS	AC=2610;AF=0.521166;AN=5008;NS=2504;DP=19133;EAS_AF=0.5516;AMR_AF=0.4337;AFR_AF=0.7769;EUR_AF=0.3052;SAS_AF=0.4284;AA=C|||;VT=SNP
8	65438252	rs77339842	G	T	100	PASS	AC=457;AF=0.091254;AN=5008;NS=2504;DP=19185;EAS_AF=0.1994;AMR_AF=0.0576;AFR_AF=0;EUR_AF=0.0398;SAS_AF=0.18;AA=G|||;VT=SNP
8	65439493	rs16931296	G	A	100	PASS	AC=457;AF=0.091254;AN=5008;NS=2504;DP=19389;EAS_AF=0.1994;AMR_AF=0.0576;AFR_AF=0;EUR_AF=0.0398;SAS_AF=0.18;AA=G|||;VT=SNP
8	65440217	rs7824378	C	A	100	PASS	AC=1224;AF=0.244409;AN=5008;NS=2504;DP=15210;EAS_AF=0.3502;AMR_AF=0.2565;AFR_AF=0.2534;EUR_AF=0.1332;SAS_AF=0.229;AA=C|||;VT=SNP
8	65441364	rs11990980	C	G	100	PASS	AC=2611;AF=0.521366;AN=5008;NS=2504;DP=18424;EAS_AF=0.5516;AMR_AF=0.4323;AFR_AF=0.7776;EUR_AF=0.3062;SAS_AF=0.4284;AA=G|||;VT=SNP
8	65442264	rs73689529	T	C	100	PASS	AC=794;AF=0.158546;AN=5008;NS=2504;DP=19150;EAS_AF=0.2004;AMR_AF=0.0836;AFR_AF=0.2383;EUR_AF=0.0408;SAS_AF=0.182;AA=T|||;VT=SNP
8	65442308	rs1597727	A	G	100	PASS	AC=2612;AF=0.521565;AN=5008;NS=2504;DP=20452;EAS_AF=0.5516;AMR_AF=0.4323;AFR_AF=0.7784;EUR_AF=0.3052;SAS_AF=0.4294;AA=G|||;VT=SNP
8	65442754	rs11996600	T	A	100	PASS	AC=2611;AF=0.521366;AN=5008;NS=2504;DP=19504;EAS_AF=0.5516;AMR_AF=0.4323;AFR_AF=0.7784;EUR_AF=0.3052;SAS_AF=0.4284;AA=A|||;VT=SNP
8	65442777	rs80026880	G	A	100	PASS	AC=1243;AF=0.248203;AN=5008;NS=2504;DP=19532;EAS_AF=0.3502;AMR_AF=0.2565;AFR_AF=0.2685;EUR_AF=0.1322;SAS_AF=0.229;AA=G|||;VT=SNP
8	65443596	rs75395593	G	C	100	PASS	AC=102;AF=0.0203674;AN=5008;NS=2504;DP=12892;EAS_AF=0.0952;AMR_AF=0;AFR_AF=0;EUR_AF=0;SAS_AF=0.0061;AA=G|||;VT=SNP
8	65446330	rs12056827	C	T	100	PASS	AC=1553;AF=0.310104;AN=5008;NS=2504;DP=19205;EAS_AF=0.3522;AMR_AF=0.3386;AFR_AF=0.3457;EUR_AF=0.2614;SAS_AF=0.2485;AA=C|||;VT=SNP
8	65446429	rs10957316	T	C	100	PASS	AC=1553;AF=0.310104;AN=5008;NS=2504;DP=20510;EAS_AF=0.3522;AMR_AF=0.3386;AFR_AF=0.3457;EUR_AF=0.2614;SAS_AF=0.2485;AA=C|||;VT=SNP
8	65446636	rs7012569	T	G	100	PASS	AC=1639;AF=0.327276;AN=5008;NS=2504;DP=22649;EAS_AF=0.3522;AMR_AF=0.3415;AFR_AF=0.4092;EUR_AF=0.2614;SAS_AF=0.2485;AA=G|||;VT=SNP
8	65446638	rs6992228	A	C	100	PASS	AC=1638;AF=0.327077;AN=5008;NS=2504;DP=22578;EAS_AF=0.3522;AMR_AF=0.3401;AFR_AF=0.4092;EUR_AF=0.2614;SAS_AF=0.2485;AA=C|||;VT=SNP
8	65446689	rs9643569	G	A	100	PASS	AC=459;AF=0.0916534;AN=5008;NS=2504;DP=21589;EAS_AF=0.2004;AMR_AF=0.0576;AFR_AF=0.0008;EUR_AF=0.0398;SAS_AF=0.18;AA=G|||;VT=SNP
8	65447293	rs74304928	A	G	100	PASS	AC=460;AF=0.091853;AN=5008;NS=2504;DP=16909;EAS_AF=0.2004;AMR_AF=0.0576;AFR_AF=0.0015;EUR_AF=0.0398;SAS_AF=0.18;AA=-|||;VT=SNP
8	65447831	rs1451863	A	C	100	PASS	AC=1549;AF=0.309305;AN=5008;NS=2504;DP=17791;EAS_AF=0.3522;AMR_AF=0.3386;AFR_AF=0.3427;EUR_AF=0.2614;SAS_AF=0.2485;AA=A|||;VT=SNP
8	65448437	rs12056691	C	T	100	PASS	AC=1211;AF=0.241813;AN=5008;NS=2504;DP=16209;EAS_AF=0.3502;AMR_AF=0.255;AFR_AF=0.2436;EUR_AF=0.1332;SAS_AF=0.2301;AA=C|||;VT=SNP
8	65449138	rs186657262	C	G	100	PASS	AC=17;AF=0.00339457;AN=5008;NS=2504;DP=20409;EAS_AF=0.0169;AMR_AF=0;AFR_AF=0;EUR_AF=0;SAS_AF=0;AA=C|||;VT=SNP
8	65449168	rs6472146	G	C	100	PASS	AC=1555;AF=0.310503;AN=5008;NS=2504;DP=19913;EAS_AF=0.3522;AMR_AF=0.3401;AFR_AF=0.3464;EUR_AF=0.2614;SAS_AF=0.2485;AA=C|||;VT=SNP
8	65450190	rs76458112	A	G	100	PASS	AC=103;AF=0.0205671;AN=5008;NS=2504;DP=19235;EAS_AF=0.0962;AMR_AF=0;AFR_AF=0;EUR_AF=0;SAS_AF=0.0061;AA=A|||;VT=SNP
8	65450254	rs6981465	G	T	100	PASS	AC=1210;AF=0.241613;AN=5008;NS=2504;DP=17290;EAS_AF=0.3502;AMR_AF=0.255;AFR_AF=0.2428;EUR_AF=0.1332;SAS_AF=0.2301;AA=G|||;VT=SNP
8	65450402	rs144599073	C	T	100	PASS	AC=36;AF=0.0071885;AN=5008;NS=2504;DP=17402;EAS_AF=0.0347;AMR_AF=0;AFR_AF=0;EUR_AF=0;SAS_AF=0.001;AA=C|||;VT=SNP
8	65450651	rs146679081	G	A	100	PASS	AC=36;AF=0.0071885;AN=5008;NS=2504;DP=17350;EAS_AF=0.0347;AMR_AF=0;AFR_AF=0;EUR_AF=0;SAS_AF=0.001;AA=G|||;VT=SNP
8	65451171	rs16931298	C	T	100	PASS	AC=1549;AF=0.309305;AN=5008;NS=2504;DP=18659;EAS_AF=0.3522;AMR_AF=0.3386;AFR_AF=0.3427;EUR_AF=0.2614;SAS_AF=0.2485;AA=C|||;VT=SNP
8	65451769	rs1530896	G	A	100	PASS	AC=1211;AF=0.241813;AN=5008;NS=2504;DP=20710;EAS_AF=0.3502;AMR_AF=0.255;AFR_AF=0.2428;EUR_AF=0.1332;SAS_AF=0.2311;AA=g|||;VT=SNP
8	65451979	rs1968677	A	C	100	PASS	AC=1212;AF=0.242013;AN=5008;NS=2504;DP=20259;EAS_AF=0.3502;AMR_AF=0.255;AFR_AF=0.2436;EUR_AF=0.1332;SAS_AF=0.2311;AA=A|||;VT=SNP
8	65453371	rs118179493	G	A	100	PASS	AC=1192;AF=0.238019;AN=5008;NS=2504;DP=16482;EAS_AF=0.3502;AMR_AF=0.2507;AFR_AF=0.2307;EUR_AF=0.1332;SAS_AF=0.2311;AA=G|||;VT=SNP
8	65453506	rs7831241	A	G	100	PASS	AC=1640;AF=0.327476;AN=5008;NS=2504;DP=14703;EAS_AF=0.3522;AMR_AF=0.3401;AFR_AF=0.41;EUR_AF=0.2614;SAS_AF=0.2495;AA=A|||;VT=SNP
8	65453527	rs7831363	C	A	100	PASS	AC=2615;AF=0.522165;AN=5008;NS=2504;DP=14776;EAS_AF=0.5526;AMR_AF=0.4352;AFR_AF=0.7784;EUR_AF=0.3062;SAS_AF=0.4284;AA=A|||;VT=SNP
8	65453835	rs62519798	C	A	100	PASS	AC=1539;AF=0.307308;AN=5008;NS=2504;DP=19480;EAS_AF=0.3512;AMR_AF=0.3386;AFR_AF=0.3351;EUR_AF=0.2614;SAS_AF=0.2495;AA=C|||;VT=SNP
8	65454912	rs75933402	A	T	100	PASS	AC=53;AF=0.0105831;AN=5008;NS=2504;DP=17781;EAS_AF=0.0476;AMR_AF=0;AFR_AF=0.0008;EUR_AF=0;SAS_AF=0.0041;AA=A|||;VT=SNP
8	65455203	rs62519799	A	T	100	PASS	AC=1546;AF=0.308706;AN=5008;NS=2504;DP=17871;EAS_AF=0.3522;AMR_AF=0.3386;AFR_AF=0.3351;EUR_AF=0.2614;SAS_AF=0.2556;AA=A|||;VT=SNP
8	65456240	rs16931302	G	A	100	PASS	AC=1556;AF=0.310703;AN=5008;NS=2504;DP=18113;EAS_AF=0.3512;AMR_AF=0.3386;AFR_AF=0.3434;EUR_AF=0.2614;SAS_AF=0.2556;AA=G|||;VT=SNP
8	65456275	rs16931304	C	T	100	PASS	AC=1646;AF=0.328674;AN=5008;NS=2504;DP=17952;EAS_AF=0.3512;AMR_AF=0.3401;AFR_AF=0.4107;EUR_AF=0.2614;SAS_AF=0.2556;AA=T|||;VT=SNP
8	65457398	rs10097877	A	G	100	PASS	AC=810;AF=0.161741;AN=5008;NS=2504;DP=14338;EAS_AF=0.1994;AMR_AF=0.0893;AFR_AF=0.2383;EUR_AF=0.0547;SAS_AF=0.181;AA=A|||;VT=SNP
8	65459657	rs57145012	G	C	100	PASS	AC=482;AF=0.096246;AN=5008;NS=2504;DP=17371;EAS_AF=0.1994;AMR_AF=0.0648;AFR_AF=0.003;EUR_AF=0.0537;SAS_AF=0.182;AA=G|||;VT=SNP
8	65460776	rs10100598	C	A	100	PASS	AC=2644;AF=0.527955;AN=5008;NS=2504;DP=14285;EAS_AF=0.5506;AMR_AF=0.4424;AFR_AF=0.7806;EUR_AF=0.3201;SAS_AF=0.4376;AA=A|||;VT=SNP
8	65461549	rs78838683	G	A	100	PASS	AC=481;AF=0.0960463;AN=5008;NS=2504;DP=9865;EAS_AF=0.1984;AMR_AF=0.0648;AFR_AF=0.0023;EUR_AF=0.0537;SAS_AF=0.183;AA=g|||;VT=SNP
8	65462235	rs6990308	A	G	100	PASS	AC=2043;AF=0.407947;AN=5008;NS=2504;DP=13162;EAS_AF=0.5516;AMR_AF=0.4063;AFR_AF=0.3457;EUR_AF=0.3181;SAS_AF=0.4376;AA=A|||;VT=SNP
8	65462765	rs6995055	A	C	100	PASS	AC=484;AF=0.0966454;AN=5008;NS=2504;DP=18620;EAS_AF=0.1944;AMR_AF=0.0648;AFR_AF=0.0091;EUR_AF=0.0537;SAS_AF=0.181;AA=A|||;VT=SNP
8	65462873	rs1376770	C	T	100	PASS	AC=1325;AF=0.264577;AN=5008;NS=2504;DP=19097;EAS_AF=0.1974;AMR_AF=0.2046;AFR_AF=0.2943;EUR_AF=0.2435;SAS_AF=0.3579;AA=C|||;VT=SNP
8	65462878	rs1376769	G	A	100	PASS	AC=1325;AF=0.264577;AN=5008;NS=2504;DP=19090;EAS_AF=0.1974;AMR_AF=0.2046;AFR_AF=0.2943;EUR_AF=0.2435;SAS_AF=0.3579;AA=A|||;VT=SNP
8	65463442	rs6996198	C	T	100	PASS	AC=1003;AF=0.20028;AN=5008;NS=2504;DP=17749;EAS_AF=0.1964;AMR_AF=0.1614;AFR_AF=0.2375;EUR_AF=0.1829;SAS_AF=0.1994;AA=T|||;VT=SNP
8	65463991	rs1451862	C	T	100	PASS	AC=1326;AF=0.264776;AN=5008;NS=2504;DP=16884;EAS_AF=0.1974;AMR_AF=0.2046;AFR_AF=0.295;EUR_AF=0.2435;SAS_AF=0.3579;AA=C|||;VT=SNP
8	65464495	rs62519821	G	A	100	PASS	AC=865;AF=0.172724;AN=5008;NS=2504;DP=16881;EAS_AF=0.005;AMR_AF=0.1398;AFR_AF=0.2852;EUR_AF=0.2058;SAS_AF=0.183;AA=G|||;VT=SNP
8	65465027	rs76647437	G	A	100	PASS	AC=439;AF=0.0876597;AN=5008;NS=2504;DP=14296;EAS_AF=0.1815;AMR_AF=0.0648;AFR_AF=0.0015;EUR_AF=0.0378;SAS_AF=0.1748;AA=G|||;VT=SNP
8	65466394	rs77510848	C	T	100	PASS	AC=445;AF=0.0888578;AN=5008;NS=2504;DP=17297;EAS_AF=0.1806;AMR_AF=0.0648;AFR_AF=0.0068;EUR_AF=0.0378;SAS_AF=0.1748;AA=C|||;VT=SNP
8	65466539	rs73689539	T	C	100	PASS	AC=997;AF=0.199081;AN=5008;NS=2504;DP=18440;EAS_AF=0.3462;AMR_AF=0.2248;AFR_AF=0.2572;EUR_AF=0.0726;SAS_AF=0.0808;AA=T|||;VT=SNP
8	65466982	rs10441560	G	A	100	PASS	AC=1310;AF=0.261581;AN=5008;NS=2504;DP=16841;EAS_AF=0.3462;AMR_AF=0.2378;AFR_AF=0.4811;EUR_AF=0.0765;SAS_AF=0.0849;AA=G|||;VT=SNP
8	65467106	rs10441541	A	C	100	PASS	AC=2635;AF=0.526158;AN=5008;NS=2504;DP=18177;EAS_AF=0.5427;AMR_AF=0.4424;AFR_AF=0.7769;EUR_AF=0.3241;SAS_AF=0.4376;AA=C|||;VT=SNP
8	65467510	rs10441561	T	G	100	PASS	AC=1881;AF=0.375599;AN=5008;NS=2504;DP=19453;EAS_AF=0.3472;AMR_AF=0.3026;AFR_AF=0.7163;EUR_AF=0.1392;SAS_AF=0.2393;AA=T|||;VT=SNP
8	65470406	rs7005421	C	A	100	PASS	AC=1878;AF=0.375;AN=5008;NS=2504;DP=16717;EAS_AF=0.3472;AMR_AF=0.304;AFR_AF=0.7156;EUR_AF=0.1382;SAS_AF=0.2372;AA=A|||;VT=SNP
8	65470834	rs7009638	A	G	100	PASS	AC=2636;AF=0.526358;AN=5008;NS=2504;DP=16639;EAS_AF=0.5427;AMR_AF=0.4438;AFR_AF=0.7761;EUR_AF=0.3241;SAS_AF=0.4387;AA=G|||;VT=SNP
8	65470953	rs7009901	A	T	100	PASS	AC=1880;AF=0.375399;AN=5008;NS=2504;DP=16254;EAS_AF=0.3472;AMR_AF=0.304;AFR_AF=0.7156;EUR_AF=0.1382;SAS_AF=0.2393;AA=T|||;VT=SNP
8	65471503	rs4367588	T	C	100	PASS	AC=2338;AF=0.466853;AN=5008;NS=2504;DP=16122;EAS_AF=0.5387;AMR_AF=0.3674;AFR_AF=0.7247;EUR_AF=0.1759;SAS_AF=0.4141;AA=T|||;VT=SNP
8	65473329	rs16931320	T	A	100	PASS	AC=1880;AF=0.375399;AN=5008;NS=2504;DP=13610;EAS_AF=0.3472;AMR_AF=0.304;AFR_AF=0.7156;EUR_AF=0.1382;SAS_AF=0.2393;AA=A|||;VT=SNP
8	65475006	rs61185402	A	G	100	PASS	AC=998;AF=0.199281;AN=5008;NS=2504;DP=18636;EAS_AF=0.3462;AMR_AF=0.2248;AFR_AF=0.2549;EUR_AF=0.0726;SAS_AF=0.0849;AA=A|||;VT=SNP
8	65475054	rs1979164	G	C	100	PASS	AC=2636;AF=0.526358;AN=5008;NS=2504;DP=19501;EAS_AF=0.5427;AMR_AF=0.4438;AFR_AF=0.7761;EUR_AF=0.3241;SAS_AF=0.4387;AA=C|||;VT=SNP
8	65475370	rs12681771	A	G	100	PASS	AC=1129;AF=0.225439;AN=5008;NS=2504;DP=20233;EAS_AF=0.3433;AMR_AF=0.2392;AFR_AF=0.3464;EUR_AF=0.0755;SAS_AF=0.0849;AA=A|||;VT=SNP
8	65475740	rs138147466	C	A	100	PASS	AC=449;AF=0.0896565;AN=5008;NS=2504;DP=21472;EAS_AF=0.1915;AMR_AF=0.0634;AFR_AF=0.0015;EUR_AF=0.0378;SAS_AF=0.1759;AA=C|||;VT=SNP
8	65475747	rs12547983	T	C	100	PASS	AC=2636;AF=0.526358;AN=5008;NS=2504;DP=21207;EAS_AF=0.5427;AMR_AF=0.4438;AFR_AF=0.7761;EUR_AF=0.3241;SAS_AF=0.4387;AA=C|||;VT=SNP
8	65476592	rs7833687	G	A	100	PASS	AC=2636;AF=0.526358;AN=5008;NS=2504;DP=19764;EAS_AF=0.5427;AMR_AF=0.4438;AFR_AF=0.7761;EUR_AF=0.3241;SAS_AF=0.4387;AA=A|||;VT=SNP
8	65476857	rs7817608	T	G	100	PASS	AC=1880;AF=0.375399;AN=5008;NS=2504;DP=20676;EAS_AF=0.3472;AMR_AF=0.304;AFR_AF=0.7156;EUR_AF=0.1382;SAS_AF=0.2393;AA=G|||;VT=SNP
8	65477046	rs139404963	G	A	100	PASS	AC=1002;AF=0.20008;AN=5008;NS=2504;DP=21423;EAS_AF=0.3462;AMR_AF=0.2262;AFR_AF=0.2572;EUR_AF=0.0726;SAS_AF=0.0849;AA=G|||;VT=SNP
8	65478711	rs7006309	T	C	100	PASS	AC=2624;AF=0.523962;AN=5008;NS=2504;DP=21199;EAS_AF=0.5298;AMR_AF=0.4438;AFR_AF=0.7761;EUR_AF=0.325;SAS_AF=0.4387;AA=C|||;VT=SNP
8	65478749	rs6986408	G	A	100	PASS	AC=1880;AF=0.375399;AN=5008;NS=2504;DP=20695;EAS_AF=0.3472;AMR_AF=0.304;AFR_AF=0.7156;EUR_AF=0.1382;SAS_AF=0.2393;AA=G|||;VT=SNP
8	65478768	rs7006461	T	C	100	PASS	AC=1863;AF=0.372005;AN=5008;NS=2504;DP=20344;EAS_AF=0.3472;AMR_AF=0.3026;AFR_AF=0.7035;EUR_AF=0.1382;SAS_AF=0.2393;AA=t|||;VT=SNP
8	65479683	rs17358093	C	A	100	PASS	AC=206;AF=0.0411342;AN=5008;NS=2504;DP=16937;EAS_AF=0.003;AMR_AF=0.1427;AFR_AF=0.0098;EUR_AF=0.0805;SAS_AF=0.0102;AA=C|||;VT=SNP
8	65480385	rs7823344	C	T	100	PASS	AC=1878;AF=0.375;AN=5008;NS=2504;DP=16665;EAS_AF=0.3472;AMR_AF=0.3026;AFR_AF=0.7156;EUR_AF=0.1382;SAS_AF=0.2382;AA=T|||;VT=SNP
8	65480867	rs10808737	C	T	100	PASS	AC=1879;AF=0.3752;AN=5008;NS=2504;DP=19225;EAS_AF=0.3472;AMR_AF=0.304;AFR_AF=0.7156;EUR_AF=0.1382;SAS_AF=0.2382;AA=T|||;VT=SNP
8	65480952	rs9657082	C	A	100	PASS	AC=2635;AF=0.526158;AN=5008;NS=2504;DP=19176;EAS_AF=0.5417;AMR_AF=0.4452;AFR_AF=0.7753;EUR_AF=0.3241;SAS_AF=0.4387;AA=A|||;VT=SNP
8	65481198	rs74780172	T	C	100	PASS	AC=458;AF=0.0914537;AN=5008;NS=2504;DP=18012;EAS_AF=0.1915;AMR_AF=0.0634;AFR_AF=0.0091;EUR_AF=0.0378;SAS_AF=0.1748;AA=T|||;VT=SNP
8	65483478	rs60695690	G	A	100	PASS	AC=446;AF=0.0890575;AN=5008;NS=2504;DP=14852;EAS_AF=0.1786;AMR_AF=0.0634;AFR_AF=0.0098;EUR_AF=0.0378;SAS_AF=0.1748;AA=G|||;VT=SNP
8	65483808	rs7841976	C	T	100	PASS	AC=979;AF=0.195487;AN=5008;NS=2504;DP=16419;EAS_AF=0.3462;AMR_AF=0.2262;AFR_AF=0.2572;EUR_AF=0.0736;SAS_AF=0.0603;AA=C|||;VT=SNP
8	65484023	rs9643388	C	T	100	PASS	AC=709;AF=0.141573;AN=5008;NS=2504;DP=17967;EAS_AF=0.3442;AMR_AF=0.2017;AFR_AF=0.0514;EUR_AF=0.0726;SAS_AF=0.0828;AA=C|||;VT=SNP
8	65484515	rs10112058	T	G	100	PASS	AC=998;AF=0.199281;AN=5008;NS=2504;DP=15328;EAS_AF=0.3462;AMR_AF=0.2248;AFR_AF=0.2549;EUR_AF=0.0736;SAS_AF=0.0838;AA=T|||;VT=SNP
8	65488962	rs73689545	G	A	100	PASS	AC=1011;AF=0.201877;AN=5008;NS=2504;DP=13804;EAS_AF=0.3502;AMR_AF=0.2277;AFR_AF=0.2549;EUR_AF=0.0755;SAS_AF=0.089;AA=G|||;VT=SNP
8	65492071	rs4737675	C	T	100	PASS	AC=2168;AF=0.432907;AN=5008;NS=2504;DP=16230;EAS_AF=0.3651;AMR_AF=0.3718;AFR_AF=0.7526;EUR_AF=0.2863;SAS_AF=0.2648;AA=T|||;VT=SNP
8	65493429	rs7016250	T	G	100	PASS	AC=2648;AF=0.528754;AN=5008;NS=2504;DP=7262;EAS_AF=0.5546;AMR_AF=0.4452;AFR_AF=0.77;EUR_AF=0.326;SAS_AF=0.4438;AA=G|||;VT=SNP;EX_TARGET
8	65495333	rs16931326	G	A	100	PASS	AC=374;AF=0.0746805;AN=5008;NS=2504;DP=18669;EAS_AF=0.0179;AMR_AF=0.0461;AFR_AF=0.0855;EUR_AF=0.0606;SAS_AF=0.1534;AA=G|||;VT=SNP
8	65499192	rs2280870	T	G	100	PASS	AC=2664;AF=0.531949;AN=5008;NS=2504;DP=19694;EAS_AF=0.5546;AMR_AF=0.4582;AFR_AF=0.7731;EUR_AF=0.326;SAS_AF=0.4468;AA=G|||;VT=SNP
8	65499486	rs1451868	G	A	100	PASS	AC=2211;AF=0.441494;AN=5008;NS=2504;DP=19180;EAS_AF=0.372;AMR_AF=0.389;AFR_AF=0.767;EUR_AF=0.2893;SAS_AF=0.2669;AA=A|||;VT=SNP
8	65499573	rs1376772	G	A	100	PASS	AC=1009;AF=0.201478;AN=5008;NS=2504;DP=18140;EAS_AF=0.3482;AMR_AF=0.2233;AFR_AF=0.2557;EUR_AF=0.0765;SAS_AF=0.09;AA=G|||;VT=SNP
8	65500797	rs9298085	A	G	100	PASS	AC=2431;AF=0.485423;AN=5008;NS=2504;DP=15354;EAS_AF=0.4742;AMR_AF=0.5447;AFR_AF=0.3351;EUR_AF=0.6312;SAS_AF=0.5082;AA=A|||;VT=SNP
8	65501179	rs149726960	C	T	100	PASS	AC=19;AF=0.00379393;AN=5008;NS=2504;DP=19372;EAS_AF=0.0149;AMR_AF=0;AFR_AF=0;EUR_AF=0;SAS_AF=0.0041;AA=C|||;VT=SNP
8	65504030	rs16931331	A	G	100	PASS	AC=1200;AF=0.239617;AN=5008;NS=2504;DP=17651;EAS_AF=0.3294;AMR_AF=0.2305;AFR_AF=0.1853;EUR_AF=0.1789;SAS_AF=0.2894;AA=A|||;VT=SNP
8	65505791	rs13277444	T	G	100	PASS	AC=1175;AF=0.234625;AN=5008;NS=2504;DP=13169;EAS_AF=0.1339;AMR_AF=0.304;AFR_AF=0.0552;EUR_AF=0.492;SAS_AF=0.2669;AA=T|||;VT=SNP
8	65506155	rs13276281	A	C	100	PASS	AC=4562;AF=0.910942;AN=5008;NS=2504;DP=17184;EAS_AF=0.8423;AMR_AF=0.9251;AFR_AF=0.9962;EUR_AF=0.9543;SAS_AF=0.8119;AA=C|||;VT=SNP
8	65507326	rs1451869	A	G	100	PASS	AC=4565;AF=0.911542;AN=5008;NS=2504;DP=21864;EAS_AF=0.8423;AMR_AF=0.9251;AFR_AF=0.9985;EUR_AF=0.9543;SAS_AF=0.8119;AA=a|||;VT=SNP
8	65507922	rs13278548	G	A	100	PASS	AC=4555;AF=0.909545;AN=5008;NS=2504;DP=21029;EAS_AF=0.8383;AMR_AF=0.9251;AFR_AF=0.9955;EUR_AF=0.9543;SAS_AF=0.8098;AA=A|||;VT=SNP
8	65509150	rs8192907	G	A	100	PASS	AC=56;AF=0.0111821;AN=5008;NS=2504;DP=17545;EAS_AF=0.0288;AMR_AF=0.0014;AFR_AF=0.0008;EUR_AF=0;SAS_AF=0.0256;AA=G|||;VT=SNP
8	65509694	rs7822429	G	A	100	PASS	AC=4564;AF=0.911342;AN=5008;NS=2504;DP=18427;EAS_AF=0.8413;AMR_AF=0.9251;AFR_AF=0.9985;EUR_AF=0.9553;SAS_AF=0.8108;AA=A|||;VT=SNP
8	65510610	rs8192906	C	G	100	PASS	AC=3089;AF=0.616813;AN=5008;NS=2504;DP=20131;EAS_AF=0.5079;AMR_AF=0.6196;AFR_AF=0.7595;EUR_AF=0.6402;SAS_AF=0.5102;AA=G|||;VT=SNP
8	65511026	rs8192904	C	A	100	PASS	AC=20;AF=0.00399361;AN=5008;NS=2504;DP=20545;EAS_AF=0.0198;AMR_AF=0;AFR_AF=0;EUR_AF=0;SAS_AF=0;AA=C|||;VT=SNP
8	65512041	rs146872790	G	A	100	PASS	AC=29;AF=0.00579073;AN=5008;NS=2504;DP=17220;EAS_AF=0.0278;AMR_AF=0;AFR_AF=0;EUR_AF=0;SAS_AF=0.001;AA=G|||;VT=SNP
8	65518357	rs3779869	C	G	100	PASS	AC=452;AF=0.0902556;AN=5008;NS=2504;DP=17568;EAS_AF=0.1607;AMR_AF=0.0749;AFR_AF=0.0045;EUR_AF=0.0457;SAS_AF=0.1902;AA=C|||;VT=SNP
8	65519166	rs3779870	A	G	100	PASS	AC=3098;AF=0.61861;AN=5008;NS=2504;DP=22270;EAS_AF=0.5069;AMR_AF=0.6196;AFR_AF=0.767;EUR_AF=0.6402;SAS_AF=0.5102;AA=G|||;VT=SNP
8	65519300	rs3779871	C	A	100	PASS	AC=258;AF=0.0515176;AN=5008;NS=2504;DP=23398;EAS_AF=0.0208;AMR_AF=0.0403;AFR_AF=0.0015;EUR_AF=0.0567;SAS_AF=0.1534;AA=C|||;VT=SNP
8	65519366	rs3779872	T	C	100	PASS	AC=56;AF=0.0111821;AN=5008;NS=2504;DP=23243;EAS_AF=0.0288;AMR_AF=0.0014;AFR_AF=0.0008;EUR_AF=0;SAS_AF=0.0256;AA=T|||;VT=SNP
8	65523104	rs3779874	C	T	100	PASS	AC=3330;AF=0.664936;AN=5008;NS=2504;DP=16203;EAS_AF=0.5129;AMR_AF=0.6945;AFR_AF=0.7882;EUR_AF=0.7753;SAS_AF=0.5204;AA=T|||;VT=SNP
8	65524742	rs8192899	C	A	100	PASS	AC=2636;AF=0.526358;AN=5008;NS=2504;DP=13576;EAS_AF=0.506;AMR_AF=0.5908;AFR_AF=0.438;EUR_AF=0.6342;SAS_AF=0.5102;AA=C|||;VT=SNP
8	65524957	rs8192898	A	G	100	PASS	AC=55;AF=0.0109824;AN=5008;NS=2504;DP=14668;EAS_AF=0.0288;AMR_AF=0.0014;AFR_AF=0.0008;EUR_AF=0;SAS_AF=0.0245;AA=A|||;VT=SNP
8	65525062	rs187498461	T	C	100	PASS	AC=18;AF=0.00359425;AN=5008;NS=2504;DP=15215;EAS_AF=0.0179;AMR_AF=0;AFR_AF=0;EUR_AF=0;SAS_AF=0;AA=T|||;VT=SNP
8	65525303	rs4467968	T	G	100	PASS	AC=2637;AF=0.526558;AN=5008;NS=2504;DP=17090;EAS_AF=0.506;AMR_AF=0.5908;AFR_AF=0.438;EUR_AF=0.6332;SAS_AF=0.5123;AA=T|||;VT=SNP
8	65525439	rs4465006	C	T	100	PASS	AC=2636;AF=0.526358;AN=5008;NS=2504;DP=18188;EAS_AF=0.506;AMR_AF=0.5908;AFR_AF=0.438;EUR_AF=0.6332;SAS_AF=0.5112;AA=C|||;VT=SNP
8	65531725	rs116843046	G	A	100	PASS	AC=60;AF=0.0119808;AN=5008;NS=2504;DP=18135;EAS_AF=0.0585;AMR_AF=0;AFR_AF=0;EUR_AF=0;SAS_AF=0.001;AA=G|||;VT=SNP
8	65534379	rs4737193	G	A	100	PASS	AC=3447;AF=0.688299;AN=5008;NS=2504;DP=15327;EAS_AF=0.622;AMR_AF=0.6902;AFR_AF=0.7163;EUR_AF=0.6889;SAS_AF=0.7168;AA=G|||;VT=SNP
8	65535996	rs3824188	C	T	100	PASS	AC=497;AF=0.0992412;AN=5008;NS=2504;DP=19360;EAS_AF=0.1607;AMR_AF=0.0793;AFR_AF=0.0257;EUR_AF=0.0487;SAS_AF=0.2014;AA=C|||;VT=SNP
8	65536679	rs13251633	T	A	100	PASS	AC=3123;AF=0.623602;AN=5008;NS=2504;DP=11510;EAS_AF=0.4732;AMR_AF=0.6066;AFR_AF=0.8147;EUR_AF=0.6451;SAS_AF=0.5102;AA=T|||;VT=SNP
8	65537168	rs73237769	T	C	100	PASS	AC=546;AF=0.109026;AN=5008;NS=2504;DP=16868;EAS_AF=0.0218;AMR_AF=0.0663;AFR_AF=0.1989;EUR_AF=0.0586;SAS_AF=0.1595;AA=T|||;VT=SNP
8	65538103	rs4452822	G	A	100	PASS	AC=2106;AF=0.420527;AN=5008;NS=2504;DP=18462;EAS_AF=0.4415;AMR_AF=0.5331;AFR_AF=0.2791;EUR_AF=0.5726;SAS_AF=0.3538;AA=G|||;VT=SNP
8	65538483	rs16931350	T	C	100	PASS	AC=466;AF=0.0930511;AN=5008;NS=2504;DP=17079;EAS_AF=0.1617;AMR_AF=0.0764;AFR_AF=0.0015;EUR_AF=0.0487;SAS_AF=0.2035;AA=T|||;VT=SNP
8	65539376	rs60347741	G	A	100	PASS	AC=546;AF=0.109026;AN=5008;NS=2504;DP=17819;EAS_AF=0.0218;AMR_AF=0.0663;AFR_AF=0.1989;EUR_AF=0.0586;SAS_AF=0.1595;AA=G|||;VT=SNP
8	65539743	rs41333745	C	G	100	PASS	AC=547;AF=0.109225;AN=5008;NS=2504;DP=19247;EAS_AF=0.0218;AMR_AF=0.0663;AFR_AF=0.1989;EUR_AF=0.0586;SAS_AF=0.1605;AA=C|||;VT=SNP
8	65541028	rs6996960	A	C	100	PASS	AC=4954;AF=0.989217;AN=5008;NS=2504;DP=14308;EAS_AF=0.9514;AMR_AF=1;AFR_AF=0.9992;EUR_AF=1;SAS_AF=0.9959;AA=C|||;VT=SNP
8	65542513	rs77035075	C	A	100	PASS	AC=38;AF=0.00758786;AN=5008;NS=2504;DP=18304;EAS_AF=0.0377;AMR_AF=0;AFR_AF=0;EUR_AF=0;SAS_AF=0;AA=C|||;VT=SNP
8	65543401	rs7008736	G	C	100	PASS	AC=3634;AF=0.725639;AN=5008;NS=2504;DP=20942;EAS_AF=0.623;AMR_AF=0.7046;AFR_AF=0.8555;EUR_AF=0.6809;SAS_AF=0.7168;AA=c|||;VT=SNP
8	65543794	rs59556318	C	T	100	PASS	AC=546;AF=0.109026;AN=5008;NS=2504;DP=18566;EAS_AF=0.0218;AMR_AF=0.0663;AFR_AF=0.1989;EUR_AF=0.0586;SAS_AF=0.1595;AA=c|||;VT=SNP
8	65543987	rs76671918	A	G	100	PASS	AC=464;AF=0.0926518;AN=5008;NS=2504;DP=17594;EAS_AF=0.1607;AMR_AF=0.0764;AFR_AF=0.0015;EUR_AF=0.0487;SAS_AF=0.2025;AA=a|||;VT=SNP
8	65544125	rs10808738	G	A	100	PASS	AC=2105;AF=0.420327;AN=5008;NS=2504;DP=17715;EAS_AF=0.4405;AMR_AF=0.5331;AFR_AF=0.2791;EUR_AF=0.5726;SAS_AF=0.3538;AA=g|||;VT=SNP
8	65544383	rs76653854	C	G	100	PASS	AC=44;AF=0.00878594;AN=5008;NS=2504;DP=20529;EAS_AF=0.0427;AMR_AF=0;AFR_AF=0;EUR_AF=0;SAS_AF=0.001;AA=c|||;VT=SNP
8	65544597	rs75670054	A	G	100	PASS	AC=500;AF=0.0998403;AN=5008;NS=2504;DP=19882;EAS_AF=0.1607;AMR_AF=0.0793;AFR_AF=0.0265;EUR_AF=0.0487;SAS_AF=0.2035;AA=a|||;VT=SNP
8	65545366	rs188732670	G	A	100	PASS	AC=10;AF=0.00199681;AN=5008;NS=2504;DP=18536;EAS_AF=0.006;AMR_AF=0;AFR_AF=0;EUR_AF=0.004;SAS_AF=0;AA=g|||;VT=SNP
8	65545655	rs58740344	A	G	100	PASS	AC=547;AF=0.109225;AN=5008;NS=2504;DP=16524;EAS_AF=0.0218;AMR_AF=0.0663;AFR_AF=0.1989;EUR_AF=0.0586;SAS_AF=0.1605;AA=A|||;VT=SNP
8	65546660	rs10105184	A	G	100	PASS	AC=2106;AF=0.420527;AN=5008;NS=2504;DP=17720;EAS_AF=0.4405;AMR_AF=0.5331;AFR_AF=0.2799;EUR_AF=0.5726;SAS_AF=0.3538;AA=A|||;VT=SNP
8	65547084	rs117637261	C	T	100	PASS	AC=131;AF=0.0261581;AN=5008;NS=2504;DP=15598;EAS_AF=0.0516;AMR_AF=0.0274;AFR_AF=0.0008;EUR_AF=0.0089;SAS_AF=0.0511;AA=C|||;VT=SNP
8	65547169	rs73237778	A	G	100	PASS	AC=547;AF=0.109225;AN=5008;NS=2504;DP=19445;EAS_AF=0.0218;AMR_AF=0.0663;AFR_AF=0.1989;EUR_AF=0.0586;SAS_AF=0.1605;AA=A|||;VT=SNP
8	65547656	rs4327886	C	T	100	PASS	AC=2651;AF=0.529353;AN=5008;NS=2504;DP=22859;EAS_AF=0.4623;AMR_AF=0.5994;AFR_AF=0.4781;EUR_AF=0.6312;SAS_AF=0.5133;AA=C|||;VT=SNP
8	65548196	rs4301481	A	T	100	PASS	AC=3450;AF=0.688898;AN=5008;NS=2504;DP=21773;EAS_AF=0.623;AMR_AF=0.6888;AFR_AF=0.7247;EUR_AF=0.6809;SAS_AF=0.7168;AA=T|||;VT=SNP
8	65548496	rs4581093	T	G	100	PASS	AC=2108;AF=0.420927;AN=5008;NS=2504;DP=19602;EAS_AF=0.4405;AMR_AF=0.5331;AFR_AF=0.2814;EUR_AF=0.5726;SAS_AF=0.3538;AA=T|||;VT=SNP
8	65549261	rs10957319	T	C	100	PASS	AC=525;AF=0.104832;AN=5008;NS=2504;DP=15965;EAS_AF=0.1637;AMR_AF=0.0807;AFR_AF=0.0424;EUR_AF=0.0487;SAS_AF=0.2035;AA=T|||;VT=SNP
8	65549342	rs7841297	G	C	100	PASS	AC=3956;AF=0.789936;AN=5008;NS=2504;DP=16629;EAS_AF=0.631;AMR_AF=0.8141;AFR_AF=0.8707;EUR_AF=0.8817;SAS_AF=0.7331;AA=C|||;VT=SNP
8	65550235	rs185488962	C	T	100	PASS	AC=26;AF=0.00519169;AN=5008;NS=2504;DP=20673;EAS_AF=0.0228;AMR_AF=0;AFR_AF=0.0008;EUR_AF=0;SAS_AF=0.002;AA=C|||;VT=SNP
8	65550357	rs9298087	C	T	100	PASS	AC=2098;AF=0.41893;AN=5008;NS=2504;DP=19059;EAS_AF=0.4405;AMR_AF=0.5317;AFR_AF=0.2746;EUR_AF=0.5726;SAS_AF=0.3538;AA=C|||;VT=SNP
8	65550777	rs118007951	G	A	100	PASS	AC=40;AF=0.00798722;AN=5008;NS=2504;DP=16992;EAS_AF=0.002;AMR_AF=0.0548;AFR_AF=0;EUR_AF=0;SAS_AF=0;AA=G|||;VT=SNP
8	65551346	rs4358837	G	A	100	PASS	AC=425;AF=0.0848642;AN=5008;NS=2504;DP=18964;EAS_AF=0.0198;AMR_AF=0.0562;AFR_AF=0.1157;EUR_AF=0.0547;SAS_AF=0.1616;AA=G|||;VT=SNP
8	65553885	rs28679790	T	C	100	PASS	AC=2969;AF=0.592851;AN=5008;NS=2504;DP=19053;EAS_AF=0.4603;AMR_AF=0.6153;AFR_AF=0.7103;EUR_AF=0.6322;SAS_AF=0.5143;AA=T|||;VT=SNP
8	65554520	rs78274172	T	C	100	PASS	AC=468;AF=0.0934505;AN=5008;NS=2504;DP=19901;EAS_AF=0.1637;AMR_AF=0.0764;AFR_AF=0.0015;EUR_AF=0.0487;SAS_AF=0.2035;AA=T|||;VT=SNP
8	65554969	rs7005708	A	G	100	PASS	AC=2946;AF=0.588259;AN=5008;NS=2504;DP=16441;EAS_AF=0.4603;AMR_AF=0.6138;AFR_AF=0.6944;EUR_AF=0.6322;SAS_AF=0.5133;AA=A|||;VT=SNP
8	65556079	rs12677582	T	C	100	PASS	AC=3636;AF=0.726038;AN=5008;NS=2504;DP=16706;EAS_AF=0.624;AMR_AF=0.7046;AFR_AF=0.8555;EUR_AF=0.6809;SAS_AF=0.7178;AA=C|||;VT=SNP
8	65558114	rs4737195	C	A	100	PASS	AC=423;AF=0.0844649;AN=5008;NS=2504;DP=21528;EAS_AF=0.0198;AMR_AF=0.0562;AFR_AF=0.1157;EUR_AF=0.0547;SAS_AF=0.1595;AA=c|||;VT=SNP
8	65560469	rs76004558	A	G	100	PASS	AC=423;AF=0.0844649;AN=5008;NS=2504;DP=22090;EAS_AF=0.0198;AMR_AF=0.0562;AFR_AF=0.1157;EUR_AF=0.0547;SAS_AF=0.1595;AA=A|||;VT=SNP
8	65560927	rs74652007	G	T	100	PASS	AC=503;AF=0.100439;AN=5008;NS=2504;DP=21175;EAS_AF=0.1637;AMR_AF=0.0793;AFR_AF=0.0265;EUR_AF=0.0487;SAS_AF=0.2035;AA=G|||;VT=SNP
8	65560969	rs16931352	T	A	100	PASS	AC=544;AF=0.108626;AN=5008;NS=2504;DP=20010;EAS_AF=0.0198;AMR_AF=0.0663;AFR_AF=0.1989;EUR_AF=0.0586;SAS_AF=0.1595;AA=T|||;VT=SNP
8	65561284	rs73237799	C	T	100	PASS	AC=544;AF=0.108626;AN=5008;NS=2504;DP=19898;EAS_AF=0.0198;AMR_AF=0.0663;AFR_AF=0.1989;EUR_AF=0.0586;SAS_AF=0.1595;AA=C|||;VT=SNP
8	65561378	rs13282866	A	G	100	PASS	AC=3471;AF=0.693091;AN=5008;NS=2504;DP=17963;EAS_AF=0.624;AMR_AF=0.6945;AFR_AF=0.7368;EUR_AF=0.6809;SAS_AF=0.7168;AA=G|||;VT=SNP
8	65561625	rs4507804	A	G	100	PASS	AC=2102;AF=0.419728;AN=5008;NS=2504;DP=18592;EAS_AF=0.4415;AMR_AF=0.5317;AFR_AF=0.2769;EUR_AF=0.5726;SAS_AF=0.3538;AA=A|||;VT=SNP
8	65561770	rs77092483	A	T	100	PASS	AC=468;AF=0.0934505;AN=5008;NS=2504;DP=19171;EAS_AF=0.1637;AMR_AF=0.0764;AFR_AF=0.0015;EUR_AF=0.0487;SAS_AF=0.2035;AA=A|||;VT=SNP
8	65561930	rs7837784	T	C	100	PASS	AC=2968;AF=0.592652;AN=5008;NS=2504;DP=21485;EAS_AF=0.4603;AMR_AF=0.6153;AFR_AF=0.7103;EUR_AF=0.6322;SAS_AF=0.5133;AA=T|||;VT=SNP
8	65561939	rs11996031	C	T	100	PASS	AC=2106;AF=0.420527;AN=5008;NS=2504;DP=21497;EAS_AF=0.4405;AMR_AF=0.5331;AFR_AF=0.2791;EUR_AF=0.5736;SAS_AF=0.3538;AA=C|||;VT=SNP
8	65562019	rs7837935	T	G	100	PASS	AC=4038;AF=0.80631;AN=5008;NS=2504;DP=21071;EAS_AF=0.631;AMR_AF=0.8213;AFR_AF=0.9289;EUR_AF=0.8817;SAS_AF=0.7331;AA=G|||;VT=SNP
8	65563012	rs7824744	G	C	100	PASS	AC=3451;AF=0.689097;AN=5008;NS=2504;DP=14613;EAS_AF=0.624;AMR_AF=0.6888;AFR_AF=0.7247;EUR_AF=0.6809;SAS_AF=0.7168;AA=C|||;VT=SNP
8	65564090	rs4527914	C	A	100	PASS	AC=503;AF=0.100439;AN=5008;NS=2504;DP=19489;EAS_AF=0.1627;AMR_AF=0.0807;AFR_AF=0.0265;EUR_AF=0.0487;SAS_AF=0.2035;AA=C|||;VT=SNP
8	65564428	rs4350019	A	G	100	PASS	AC=3953;AF=0.789337;AN=5008;NS=2504;DP=19119;EAS_AF=0.629;AMR_AF=0.8141;AFR_AF=0.8699;EUR_AF=0.8817;SAS_AF=0.7331;AA=G|||;VT=SNP
8	65565084	rs7004685	A	G	100	PASS	AC=2969;AF=0.592851;AN=5008;NS=2504;DP=21138;EAS_AF=0.4603;AMR_AF=0.6153;AFR_AF=0.711;EUR_AF=0.6322;SAS_AF=0.5133;AA=A|||;VT=SNP
8	65565230	rs72505491	T	A	100	PASS	AC=502;AF=0.10024;AN=5008;NS=2504;DP=16509;EAS_AF=0.1627;AMR_AF=0.0793;AFR_AF=0.0265;EUR_AF=0.0487;SAS_AF=0.2035;AA=T|||;VT=SNP
8	65566195	rs34970856	G	A	100	PASS	AC=504;AF=0.100639;AN=5008;NS=2504;DP=18862;EAS_AF=0.1627;AMR_AF=0.0793;AFR_AF=0.0272;EUR_AF=0.0497;SAS_AF=0.2035;AA=A|||;VT=SNP
8	65567129	rs56665359	A	T	100	PASS	AC=544;AF=0.108626;AN=5008;NS=2504;DP=20780;EAS_AF=0.0198;AMR_AF=0.0663;AFR_AF=0.1989;EUR_AF=0.0586;SAS_AF=0.1595;AA=A|||;VT=SNP
8	65567728	rs9643570	A	G	100	PASS	AC=3635;AF=0.725839;AN=5008;NS=2504;DP=18871;EAS_AF=0.624;AMR_AF=0.7046;AFR_AF=0.8555;EUR_AF=0.6809;SAS_AF=0.7168;AA=G|||;VT=SNP
8	65567761	rs111539471	A	G	100	PASS	AC=504;AF=0.100639;AN=5008;NS=2504;DP=19096;EAS_AF=0.1637;AMR_AF=0.0793;AFR_AF=0.0272;EUR_AF=0.0487;SAS_AF=0.2035;AA=G|||;VT=SNP
8	65568019	rs112708174	C	T	100	PASS	AC=503;AF=0.100439;AN=5008;NS=2504;DP=22073;EAS_AF=0.1637;AMR_AF=0.0793;AFR_AF=0.0265;EUR_AF=0.0487;SAS_AF=0.2035;AA=T|||;VT=SNP
8	65568051	rs150161503	T	A	100	PASS	AC=105;AF=0.0209665;AN=5008;NS=2504;DP=21543;EAS_AF=0.0595;AMR_AF=0.0562;AFR_AF=0;EUR_AF=0.005;SAS_AF=0.001;AA=T|||;VT=SNP
8	65568214	rs76288073	T	C	100	PASS	AC=3956;AF=0.789936;AN=5008;NS=2504;DP=20467;EAS_AF=0.631;AMR_AF=0.8141;AFR_AF=0.8707;EUR_AF=0.8817;SAS_AF=0.7331;AA=C|||;VT=SNP
8	65568329	rs77971005	C	T	100	PASS	AC=3636;AF=0.726038;AN=5008;NS=2504;DP=23545;EAS_AF=0.624;AMR_AF=0.7046;AFR_AF=0.8563;EUR_AF=0.6809;SAS_AF=0.7168;AA=T|||;VT=SNP
8	65568648	rs117732106	C	G	100	PASS	AC=535;AF=0.106829;AN=5008;NS=2504;DP=18430;EAS_AF=0.3085;AMR_AF=0.1816;AFR_AF=0.0015;EUR_AF=0.0298;SAS_AF=0.0675;AA=C|||;VT=SNP
8	65568934	rs79702814	T	G	100	PASS	AC=502;AF=0.10024;AN=5008;NS=2504;DP=17795;EAS_AF=0.1627;AMR_AF=0.0793;AFR_AF=0.0265;EUR_AF=0.0487;SAS_AF=0.2035;AA=T|||;VT=SNP
8	65569387	rs4395923	G	A	100	PASS	AC=2106;AF=0.420527;AN=5008;NS=2504;DP=19465;EAS_AF=0.4405;AMR_AF=0.5346;AFR_AF=0.2791;EUR_AF=0.5726;SAS_AF=0.3538;AA=G|||;VT=SNP
8	65569957	rs4382514	T	C	100	PASS	AC=2106;AF=0.420527;AN=5008;NS=2504;DP=17471;EAS_AF=0.4405;AMR_AF=0.5346;AFR_AF=0.2791;EUR_AF=0.5726;SAS_AF=0.3538;AA=T|||;VT=SNP
8	65569997	rs4397440	G	A	100	PASS	AC=502;AF=0.10024;AN=5008;NS=2504;DP=18741;EAS_AF=0.1627;AMR_AF=0.0793;AFR_AF=0.0265;EUR_AF=0.0487;SAS_AF=0.2035;AA=g|||;VT=SNP
8	65570436	rs79683960	T	A	100	PASS	AC=467;AF=0.0932508;AN=5008;NS=2504;DP=20715;EAS_AF=0.1627;AMR_AF=0.0764;AFR_AF=0.0015;EUR_AF=0.0487;SAS_AF=0.2035;AA=T|||;VT=SNP
8	65570499	rs11985376	G	A	100	PASS	AC=2106;AF=0.420527;AN=5008;NS=2504;DP=20168;EAS_AF=0.4405;AMR_AF=0.5346;AFR_AF=0.2791;EUR_AF=0.5726;SAS_AF=0.3538;AA=G|||;VT=SNP
8	65570732	rs35060524	G	A	100	PASS	AC=2107;AF=0.420727;AN=5008;NS=2504;DP=17707;EAS_AF=0.4405;AMR_AF=0.5346;AFR_AF=0.2799;EUR_AF=0.5726;SAS_AF=0.3538;AA=G|||;VT=SNP
8	65570867	rs13260351	T	C	100	PASS	AC=3957;AF=0.790136;AN=5008;NS=2504;DP=17229;EAS_AF=0.631;AMR_AF=0.8156;AFR_AF=0.8707;EUR_AF=0.8817;SAS_AF=0.7331;AA=C|||;VT=SNP
8	65570960	rs10454355	A	T	100	PASS	AC=502;AF=0.10024;AN=5008;NS=2504;DP=15898;EAS_AF=0.1627;AMR_AF=0.0793;AFR_AF=0.0265;EUR_AF=0.0487;SAS_AF=0.2035;AA=T|||;VT=SNP
8	65572224	rs11986615	C	T	100	PASS	AC=2114;AF=0.422125;AN=5008;NS=2504;DP=18805;EAS_AF=0.4405;AMR_AF=0.536;AFR_AF=0.2844;EUR_AF=0.5726;SAS_AF=0.3538;AA=c|||;VT=SNP
8	65572481	rs79890001	G	A	100	PASS	AC=502;AF=0.10024;AN=5008;NS=2504;DP=19391;EAS_AF=0.1627;AMR_AF=0.0793;AFR_AF=0.0265;EUR_AF=0.0487;SAS_AF=0.2035;AA=G|||;VT=SNP
8	65572919	rs10098006	C	G	100	PASS	AC=3956;AF=0.789936;AN=5008;NS=2504;DP=23200;EAS_AF=0.63;AMR_AF=0.8156;AFR_AF=0.8707;EUR_AF=0.8817;SAS_AF=0.7331;AA=G|||;VT=SNP
8	65573842	rs74469801	T	A	100	PASS	AC=514;AF=0.102636;AN=5008;NS=2504;DP=16917;EAS_AF=0.1627;AMR_AF=0.0807;AFR_AF=0.0348;EUR_AF=0.0487;SAS_AF=0.2035;AA=A|||;VT=SNP
8	65573945	rs75463725	C	T	100	PASS	AC=514;AF=0.102636;AN=5008;NS=2504;DP=18941;EAS_AF=0.1627;AMR_AF=0.0807;AFR_AF=0.0348;EUR_AF=0.0487;SAS_AF=0.2035;AA=T|||;VT=SNP
8	65574440	rs76563092	C	T	100	PASS	AC=514;AF=0.102636;AN=5008;NS=2504;DP=19328;EAS_AF=0.1627;AMR_AF=0.0807;AFR_AF=0.0348;EUR_AF=0.0487;SAS_AF=0.2035;AA=C|||;VT=SNP
8	65575386	rs60471153	A	G	100	PASS	AC=514;AF=0.102636;AN=5008;NS=2504;DP=19223;EAS_AF=0.1627;AMR_AF=0.0807;AFR_AF=0.0348;EUR_AF=0.0487;SAS_AF=0.2035;AA=A|||;VT=SNP
8	65575475	rs78100178	T	A	100	PASS	AC=31;AF=0.0061901;AN=5008;NS=2504;DP=19527;EAS_AF=0.0298;AMR_AF=0;AFR_AF=0;EUR_AF=0;SAS_AF=0.001;AA=T|||;VT=SNP
8	65575601	rs4236934	C	T	100	PASS	AC=2954;AF=0.589856;AN=5008;NS=2504;DP=19821;EAS_AF=0.4603;AMR_AF=0.6153;AFR_AF=0.6997;EUR_AF=0.6322;SAS_AF=0.5133;AA=C|||;VT=SNP
8	65576331	rs78979539	T	C	100	PASS	AC=514;AF=0.102636;AN=5008;NS=2504;DP=20857;EAS_AF=0.1627;AMR_AF=0.0807;AFR_AF=0.0348;EUR_AF=0.0487;SAS_AF=0.2035;AA=C|||;VT=SNP
8	65576371	rs116980516	C	T	100	PASS	AC=54;AF=0.0107827;AN=5008;NS=2504;DP=21427;EAS_AF=0.0496;AMR_AF=0;AFR_AF=0;EUR_AF=0;SAS_AF=0.0041;AA=C|||;VT=SNP
8	65576786	rs1007219	A	G	100	PASS	AC=3636;AF=0.726038;AN=5008;NS=2504;DP=19008;EAS_AF=0.623;AMR_AF=0.7061;AFR_AF=0.8563;EUR_AF=0.6809;SAS_AF=0.7168;AA=G|||;VT=SNP
8	65578257	rs141062047	T	C	100	PASS	AC=517;AF=0.103235;AN=5008;NS=2504;DP=14177;EAS_AF=0.1627;AMR_AF=0.0807;AFR_AF=0.0371;EUR_AF=0.0487;SAS_AF=0.2035;AA=C|||;VT=SNP
8	65579557	rs16931358	A	C	100	PASS	AC=559;AF=0.111621;AN=5008;NS=2504;DP=17133;EAS_AF=0.1627;AMR_AF=0.0836;AFR_AF=0.0651;EUR_AF=0.0517;SAS_AF=0.2035;AA=A|||;VT=SNP
8	65579676	rs4297065	A	C	100	PASS	AC=3635;AF=0.725839;AN=5008;NS=2504;DP=16831;EAS_AF=0.623;AMR_AF=0.7046;AFR_AF=0.8563;EUR_AF=0.6809;SAS_AF=0.7168;AA=C|||;VT=SNP
8	65579747	rs4263804	G	C	100	PASS	AC=498;AF=0.0994409;AN=5008;NS=2504;DP=17522;EAS_AF=0.0198;AMR_AF=0.062;AFR_AF=0.1694;EUR_AF=0.0557;SAS_AF=0.1585;AA=A|||;VT=SNP
8	65579808	rs4437694	G	A	100	PASS	AC=2104;AF=0.420128;AN=5008;NS=2504;DP=16234;EAS_AF=0.4395;AMR_AF=0.5346;AFR_AF=0.2784;EUR_AF=0.5726;SAS_AF=0.3538;AA=G|||;VT=SNP
8	65579871	rs4549814	G	T	100	PASS	AC=2104;AF=0.420128;AN=5008;NS=2504;DP=15782;EAS_AF=0.4395;AMR_AF=0.5346;AFR_AF=0.2784;EUR_AF=0.5726;SAS_AF=0.3538;AA=G|||;VT=SNP
8	65580236	rs12677253	G	T	100	PASS	AC=34;AF=0.00678914;AN=5008;NS=2504;DP=17360;EAS_AF=0.0337;AMR_AF=0;AFR_AF=0;EUR_AF=0;SAS_AF=0;AA=G|||;VT=SNP
8	65580582	rs12681856	A	G	100	PASS	AC=2104;AF=0.420128;AN=5008;NS=2504;DP=19733;EAS_AF=0.4395;AMR_AF=0.5346;AFR_AF=0.2784;EUR_AF=0.5726;SAS_AF=0.3538;AA=A|||;VT=SNP
8	65580861	rs16931360	C	G	100	PASS	AC=562;AF=0.11222;AN=5008;NS=2504;DP=17776;EAS_AF=0.1637;AMR_AF=0.085;AFR_AF=0.0658;EUR_AF=0.0517;SAS_AF=0.2035;AA=G|||;VT=SNP
8	65580990	rs9298088	C	T	100	PASS	AC=2104;AF=0.420128;AN=5008;NS=2504;DP=16429;EAS_AF=0.4395;AMR_AF=0.5346;AFR_AF=0.2784;EUR_AF=0.5726;SAS_AF=0.3538;AA=C|||;VT=SNP
8	65581240	rs79638816	A	T	100	PASS	AC=559;AF=0.111621;AN=5008;NS=2504;DP=13172;EAS_AF=0.1637;AMR_AF=0.0836;AFR_AF=0.0643;EUR_AF=0.0517;SAS_AF=0.2035;AA=A|||;VT=SNP
8	65581550	rs16931363	G	A	100	PASS	AC=560;AF=0.111821;AN=5008;NS=2504;DP=17906;EAS_AF=0.1637;AMR_AF=0.0836;AFR_AF=0.0651;EUR_AF=0.0517;SAS_AF=0.2035;AA=G|||;VT=SNP
8	65581799	rs79473864	T	C	100	PASS	AC=560;AF=0.111821;AN=5008;NS=2504;DP=16819;EAS_AF=0.1637;AMR_AF=0.0836;AFR_AF=0.0651;EUR_AF=0.0517;SAS_AF=0.2035;AA=C|||;VT=SNP
8	65582244	rs77181205	T	C	100	PASS	AC=560;AF=0.111821;AN=5008;NS=2504;DP=12901;EAS_AF=0.1637;AMR_AF=0.0836;AFR_AF=0.0651;EUR_AF=0.0517;SAS_AF=0.2035;AA=C|||;VT=SNP
8	65582279	rs79785159	T	C	100	PASS	AC=548;AF=0.109425;AN=5008;NS=2504;DP=13114;EAS_AF=0.1627;AMR_AF=0.0836;AFR_AF=0.0628;EUR_AF=0.0507;SAS_AF=0.1963;AA=T|||;VT=SNP
8	65582494	rs143629350	C	G	100	PASS	AC=29;AF=0.00579073;AN=5008;NS=2504;DP=20472;EAS_AF=0.0288;AMR_AF=0;AFR_AF=0;EUR_AF=0;SAS_AF=0;AA=c|||;VT=SNP
8	65582637	rs4486246	A	G	100	PASS	AC=2888;AF=0.576677;AN=5008;NS=2504;DP=16878;EAS_AF=0.4593;AMR_AF=0.6052;AFR_AF=0.6581;EUR_AF=0.6292;SAS_AF=0.5133;AA=A|||;VT=SNP
8	65582920	rs76699976	A	T	100	PASS	AC=560;AF=0.111821;AN=5008;NS=2504;DP=14569;EAS_AF=0.1637;AMR_AF=0.0836;AFR_AF=0.0651;EUR_AF=0.0517;SAS_AF=0.2035;AA=A|||;VT=SNP
8	65583091	rs9643389	T	C	100	PASS	AC=3956;AF=0.789936;AN=5008;NS=2504;DP=14935;EAS_AF=0.63;AMR_AF=0.8141;AFR_AF=0.8707;EUR_AF=0.8817;SAS_AF=0.7342;AA=C|||;VT=SNP
8	65583432	rs4477068	T	G	100	PASS	AC=532;AF=0.10623;AN=5008;NS=2504;DP=19096;EAS_AF=0.3056;AMR_AF=0.1816;AFR_AF=0.0015;EUR_AF=0.0288;SAS_AF=0.0685;AA=T|||;VT=SNP
8	65583650	rs73689569	T	C	100	PASS	AC=499;AF=0.0996406;AN=5008;NS=2504;DP=18580;EAS_AF=0.0198;AMR_AF=0.062;AFR_AF=0.1694;EUR_AF=0.0557;SAS_AF=0.1595;AA=T|||;VT=SNP
8	65583656	rs4532631	T	C	100	PASS	AC=2107;AF=0.420727;AN=5008;NS=2504;DP=18628;EAS_AF=0.4395;AMR_AF=0.5346;AFR_AF=0.2806;EUR_AF=0.5726;SAS_AF=0.3538;AA=T|||;VT=SNP
8	65583843	rs10092618	G	A	100	PASS	AC=2892;AF=0.577476;AN=5008;NS=2504;DP=16539;EAS_AF=0.4593;AMR_AF=0.6052;AFR_AF=0.6604;EUR_AF=0.6302;SAS_AF=0.5133;AA=A|||;VT=SNP
8	65585409	rs6999999	T	C	100	PASS	AC=2103;AF=0.419928;AN=5008;NS=2504;DP=21783;EAS_AF=0.4395;AMR_AF=0.5317;AFR_AF=0.2776;EUR_AF=0.5736;SAS_AF=0.3548;AA=T|||;VT=SNP
8	65586542	rs16931371	G	A	100	PASS	AC=2975;AF=0.59405;AN=5008;NS=2504;DP=18745;EAS_AF=0.4931;AMR_AF=0.4683;AFR_AF=0.767;EUR_AF=0.5626;SAS_AF=0.5859;AA=A|||;VT=SNP
8	65586705	rs13260704	T	G	100	PASS	AC=3437;AF=0.686302;AN=5008;NS=2504;DP=19509;EAS_AF=0.4514;AMR_AF=0.7291;AFR_AF=0.8729;EUR_AF=0.8171;SAS_AF=0.5112;AA=G|||;VT=SNP
8	65586797	rs16931374	A	T	100	PASS	AC=540;AF=0.107827;AN=5008;NS=2504;DP=20604;EAS_AF=0.0198;AMR_AF=0.062;AFR_AF=0.2012;EUR_AF=0.0547;SAS_AF=0.1595;AA=A|||;VT=SNP
8	65587228	rs1986181	A	C	100	PASS	AC=3436;AF=0.686102;AN=5008;NS=2504;DP=18089;EAS_AF=0.4504;AMR_AF=0.7262;AFR_AF=0.8714;EUR_AF=0.8181;SAS_AF=0.5143;AA=C|||;VT=SNP
8	65587797	rs4406437	A	G	100	PASS	AC=2031;AF=0.405551;AN=5008;NS=2504;DP=13028;EAS_AF=0.4226;AMR_AF=0.5159;AFR_AF=0.2663;EUR_AF=0.5616;SAS_AF=0.3374;AA=A|||;VT=SNP
8	65589836	rs78840254	C	T	100	PASS	AC=17;AF=0.00339457;AN=5008;NS=2504;DP=17152;EAS_AF=0.0169;AMR_AF=0;AFR_AF=0;EUR_AF=0;SAS_AF=0;AA=C|||;VT=SNP
8	65593996	rs11998077	C	A	100	PASS	AC=2025;AF=0.404353;AN=5008;NS=2504;DP=19871;EAS_AF=0.4226;AMR_AF=0.5159;AFR_AF=0.2617;EUR_AF=0.5616;SAS_AF=0.3374;AA=C|||;VT=SNP
8	65594917	rs7817744	T	C	100	PASS	AC=2652;AF=0.529553;AN=5008;NS=2504;DP=22684;EAS_AF=0.4395;AMR_AF=0.5836;AFR_AF=0.528;EUR_AF=0.6173;SAS_AF=0.4959;AA=T|||;VT=SNP
8	65595251	rs7834854	G	A	100	PASS	AC=3069;AF=0.612819;AN=5008;NS=2504;DP=21372;EAS_AF=0.4514;AMR_AF=0.7017;AFR_AF=0.6074;EUR_AF=0.8171;SAS_AF=0.5133;AA=G|||;VT=SNP
8	65595527	rs10090584	C	A	100	PASS	AC=3435;AF=0.685903;AN=5008;NS=2504;DP=23501;EAS_AF=0.4514;AMR_AF=0.7262;AFR_AF=0.8707;EUR_AF=0.8181;SAS_AF=0.5133;AA=A|||;VT=SNP
8	65596221	rs55852316	A	G	100	PASS	AC=632;AF=0.126198;AN=5008;NS=2504;DP=17758;EAS_AF=0.0208;AMR_AF=0.0677;AFR_AF=0.2663;EUR_AF=0.0557;SAS_AF=0.1595;AA=A|||;VT=SNP
8	65596272	rs80144342	T	C	100	PASS	AC=91;AF=0.0181709;AN=5008;NS=2504;DP=17923;EAS_AF=0.0764;AMR_AF=0;AFR_AF=0;EUR_AF=0.0109;SAS_AF=0.0031;AA=T|||;VT=SNP
8	65599922	rs57071798	A	T	100	PASS	AC=548;AF=0.109425;AN=5008;NS=2504;DP=17103;EAS_AF=0.0208;AMR_AF=0.062;AFR_AF=0.2073;EUR_AF=0.0547;SAS_AF=0.1585;AA=A|||;VT=SNP
8	65601850	rs60551204	T	C	100	PASS	AC=632;AF=0.126198;AN=5008;NS=2504;DP=16853;EAS_AF=0.0208;AMR_AF=0.0677;AFR_AF=0.2663;EUR_AF=0.0557;SAS_AF=0.1595;AA=T|||;VT=SNP
8	65602074	rs10081461	G	C	100	PASS	AC=2014;AF=0.402157;AN=5008;NS=2504;DP=20619;EAS_AF=0.4226;AMR_AF=0.5159;AFR_AF=0.2557;EUR_AF=0.5606;SAS_AF=0.3354;AA=G|||;VT=SNP
8	65603484	rs77266879	G	A	100	PASS	AC=197;AF=0.0393371;AN=5008;NS=2504;DP=19300;EAS_AF=0.0893;AMR_AF=0.0029;AFR_AF=0;EUR_AF=0.0139;SAS_AF=0.093;AA=G|||;VT=SNP
8	65603582	rs11995512	A	G	100	PASS	AC=2019;AF=0.403155;AN=5008;NS=2504;DP=17979;EAS_AF=0.4226;AMR_AF=0.5187;AFR_AF=0.2564;EUR_AF=0.5606;SAS_AF=0.3374;AA=A|||;VT=SNP
8	65605719	rs7827287	G	T	100	PASS	AC=1948;AF=0.388978;AN=5008;NS=2504;DP=24652;EAS_AF=0.4315;AMR_AF=0.4928;AFR_AF=0.2648;EUR_AF=0.508;SAS_AF=0.317;AA=G|||;VT=SNP
8	65605878	rs10957321	G	A	100	PASS	AC=1947;AF=0.388778;AN=5008;NS=2504;DP=24713;EAS_AF=0.4325;AMR_AF=0.4928;AFR_AF=0.2632;EUR_AF=0.508;SAS_AF=0.317;AA=G|||;VT=SNP
8	65605880	rs58451406	G	A	100	PASS	AC=546;AF=0.109026;AN=5008;NS=2504;DP=24695;EAS_AF=0.0208;AMR_AF=0.062;AFR_AF=0.2065;EUR_AF=0.0537;SAS_AF=0.1585;AA=G|||;VT=SNP
8	65606916	rs7002672	G	A	100	PASS	AC=3740;AF=0.746805;AN=5008;NS=2504;DP=17479;EAS_AF=0.6319;AMR_AF=0.7622;AFR_AF=0.8646;EUR_AF=0.7913;SAS_AF=0.6493;AA=A|||;VT=SNP
8	65607146	rs58284770	T	C	100	PASS	AC=557;AF=0.111222;AN=5008;NS=2504;DP=18922;EAS_AF=0.0208;AMR_AF=0.0677;AFR_AF=0.2118;EUR_AF=0.0537;SAS_AF=0.1585;AA=T|||;VT=SNP
8	65607171	rs148291118	G	T	100	PASS	AC=30;AF=0.00599042;AN=5008;NS=2504;DP=19248;EAS_AF=0.0288;AMR_AF=0;AFR_AF=0;EUR_AF=0;SAS_AF=0.001;AA=G|||;VT=SNP
8	65607566	rs147214004	A	G	100	PASS	AC=18;AF=0.00359425;AN=5008;NS=2504;DP=20293;EAS_AF=0.0129;AMR_AF=0;AFR_AF=0;EUR_AF=0;SAS_AF=0.0051;AA=A|||;VT=SNP
8	65608361	rs7830315	T	C	100	PASS	AC=1942;AF=0.38778;AN=5008;NS=2504;DP=13939;EAS_AF=0.4315;AMR_AF=0.4928;AFR_AF=0.2602;EUR_AF=0.508;SAS_AF=0.317;AA=T|||;VT=SNP
8	65608460	rs7815372	A	G	100	PASS	AC=2903;AF=0.579673;AN=5008;NS=2504;DP=16198;EAS_AF=0.4613;AMR_AF=0.6686;AFR_AF=0.5499;EUR_AF=0.7604;SAS_AF=0.4928;AA=A|||;VT=SNP
8	65611732	rs79551252	C	G	100	PASS	AC=480;AF=0.0958466;AN=5008;NS=2504;DP=18179;EAS_AF=0.1647;AMR_AF=0.072;AFR_AF=0.053;EUR_AF=0.0268;SAS_AF=0.1708;AA=C|||;VT=SNP
8	65611761	rs10112206	A	C	100	PASS	AC=1953;AF=0.389976;AN=5008;NS=2504;DP=17943;EAS_AF=0.4464;AMR_AF=0.4957;AFR_AF=0.2451;EUR_AF=0.5209;SAS_AF=0.318;AA=C|||;VT=SNP
8	65612697	rs6472147	A	T	100	PASS	AC=1953;AF=0.389976;AN=5008;NS=2504;DP=24378;EAS_AF=0.4464;AMR_AF=0.4957;AFR_AF=0.2451;EUR_AF=0.5209;SAS_AF=0.318;AA=T|||;VT=SNP
8	65612822	rs58668371	T	G	100	PASS	AC=539;AF=0.107628;AN=5008;NS=2504;DP=23453;EAS_AF=0.0208;AMR_AF=0.062;AFR_AF=0.202;EUR_AF=0.0527;SAS_AF=0.1585;AA=T|||;VT=SNP
8	65613123	rs61027069	T	A	100	PASS	AC=25;AF=0.00499201;AN=5008;NS=2504;DP=22646;EAS_AF=0.0248;AMR_AF=0;AFR_AF=0;EUR_AF=0;SAS_AF=0;AA=T|||;VT=SNP
8	65613832	rs6472148	T	C	100	PASS	AC=3567;AF=0.71226;AN=5008;NS=2504;DP=19161;EAS_AF=0.6389;AMR_AF=0.7565;AFR_AF=0.7194;EUR_AF=0.7913;SAS_AF=0.6656;AA=C|||;VT=SNP
8	65614426	rs2356986	C	T	100	PASS	AC=1699;AF=0.339257;AN=5008;NS=2504;DP=18265;EAS_AF=0.1905;AMR_AF=0.2666;AFR_AF=0.5363;EUR_AF=0.2704;SAS_AF=0.3487;AA=T|||;VT=SNP
8	65614534	rs2356985	C	G	100	PASS	AC=1701;AF=0.339657;AN=5008;NS=2504;DP=19129;EAS_AF=0.1915;AMR_AF=0.2666;AFR_AF=0.5371;EUR_AF=0.2704;SAS_AF=0.3487;AA=C|||;VT=SNP
8	65614741	rs2884074	G	T	100	PASS	AC=1699;AF=0.339257;AN=5008;NS=2504;DP=18909;EAS_AF=0.1915;AMR_AF=0.2666;AFR_AF=0.5356;EUR_AF=0.2704;SAS_AF=0.3487;AA=T|||;VT=SNP
8	65617660	rs16931394	C	T	100	PASS	AC=133;AF=0.0265575;AN=5008;NS=2504;DP=17564;EAS_AF=0.0466;AMR_AF=0.0274;AFR_AF=0.0008;EUR_AF=0.0089;SAS_AF=0.0583;AA=C|||;VT=SNP
8	65618273	rs2884073	C	T	100	PASS	AC=1345;AF=0.26857;AN=5008;NS=2504;DP=17532;EAS_AF=0.0298;AMR_AF=0.2104;AFR_AF=0.5408;EUR_AF=0.2753;SAS_AF=0.181;AA=T|||;VT=SNP
8	65618359	rs4472561	C	T	100	PASS	AC=406;AF=0.0810703;AN=5008;NS=2504;DP=16882;EAS_AF=0.1627;AMR_AF=0.0634;AFR_AF=0.0045;EUR_AF=0.0239;SAS_AF=0.1718;AA=C|||;VT=SNP
8	65618880	rs149507895	C	T	100	PASS	AC=44;AF=0.00878594;AN=5008;NS=2504;DP=17393;EAS_AF=0.004;AMR_AF=0.0548;AFR_AF=0.0015;EUR_AF=0;SAS_AF=0;AA=C|||;VT=SNP
8	65619966	rs716283	T	G	100	PASS	AC=1345;AF=0.26857;AN=5008;NS=2504;DP=18773;EAS_AF=0.0298;AMR_AF=0.2104;AFR_AF=0.5408;EUR_AF=0.2753;SAS_AF=0.181;AA=G|||;VT=SNP
8	65626897	rs73689573	T	C	100	PASS	AC=538;AF=0.107428;AN=5008;NS=2504;DP=22698;EAS_AF=0.0208;AMR_AF=0.062;AFR_AF=0.2012;EUR_AF=0.0527;SAS_AF=0.1585;AA=T|||;VT=SNP
8	65627804	rs9918785	T	A	100	PASS	AC=538;AF=0.107428;AN=5008;NS=2504;DP=16924;EAS_AF=0.0208;AMR_AF=0.062;AFR_AF=0.2012;EUR_AF=0.0527;SAS_AF=0.1585;AA=T|||;VT=SNP
8	65628180	rs9918790	T	C	100	PASS	AC=1346;AF=0.26877;AN=5008;NS=2504;DP=16354;EAS_AF=0.0298;AMR_AF=0.2104;AFR_AF=0.5416;EUR_AF=0.2753;SAS_AF=0.181;AA=C|||;VT=SNP
8	65629791	rs73689574	C	T	100	PASS	AC=538;AF=0.107428;AN=5008;NS=2504;DP=19247;EAS_AF=0.0208;AMR_AF=0.062;AFR_AF=0.2005;EUR_AF=0.0527;SAS_AF=0.1595;AA=c|||;VT=SNP
8	65629801	rs13282180	A	T	100	PASS	AC=1342;AF=0.267971;AN=5008;NS=2504;DP=19150;EAS_AF=0.0298;AMR_AF=0.2104;AFR_AF=0.5386;EUR_AF=0.2753;SAS_AF=0.181;AA=T|||;VT=SNP
8	65630771	rs4737677	T	C	100	PASS	AC=539;AF=0.107628;AN=5008;NS=2504;DP=18917;EAS_AF=0.0208;AMR_AF=0.062;AFR_AF=0.2012;EUR_AF=0.0527;SAS_AF=0.1595;AA=T|||;VT=SNP
8	65632038	rs7842113	A	T	100	PASS	AC=4608;AF=0.920128;AN=5008;NS=2504;DP=17913;EAS_AF=0.8383;AMR_AF=0.9366;AFR_AF=0.9992;EUR_AF=0.9761;SAS_AF=0.8282;AA=T|||;VT=SNP
8	65632184	rs34700548	T	C	100	PASS	AC=1565;AF=0.3125;AN=5008;NS=2504;DP=18423;EAS_AF=0.0298;AMR_AF=0.2219;AFR_AF=0.7005;EUR_AF=0.2763;SAS_AF=0.181;AA=C|||;VT=SNP
8	65633400	rs34484820	G	A	100	PASS	AC=1343;AF=0.268171;AN=5008;NS=2504;DP=13758;EAS_AF=0.0298;AMR_AF=0.2104;AFR_AF=0.5393;EUR_AF=0.2753;SAS_AF=0.181;AA=A|||;VT=SNP
8	65633779	rs117566536	G	T	100	PASS	AC=34;AF=0.00678914;AN=5008;NS=2504;DP=14673;EAS_AF=0.0288;AMR_AF=0.0072;AFR_AF=0;EUR_AF=0;SAS_AF=0;AA=G|||;VT=SNP
8	65633827	rs73689575	G	A	100	PASS	AC=538;AF=0.107428;AN=5008;NS=2504;DP=15782;EAS_AF=0.0208;AMR_AF=0.062;AFR_AF=0.2005;EUR_AF=0.0527;SAS_AF=0.1595;AA=G|||;VT=SNP
8	65633926	rs73689576	T	A	100	PASS	AC=614;AF=0.122604;AN=5008;NS=2504;DP=15584;EAS_AF=0.0208;AMR_AF=0.0706;AFR_AF=0.2511;EUR_AF=0.0557;SAS_AF=0.1595;AA=T|||;VT=SNP
8	65634357	rs4385495	C	T	100	PASS	AC=1565;AF=0.3125;AN=5008;NS=2504;DP=8170;EAS_AF=0.0298;AMR_AF=0.2219;AFR_AF=0.7005;EUR_AF=0.2763;SAS_AF=0.181;AA=T|||;VT=SNP
8	65634365	rs148934325	A	G	100	PASS	AC=16;AF=0.00319489;AN=5008;NS=2504;DP=9252;EAS_AF=0.0159;AMR_AF=0;AFR_AF=0;EUR_AF=0;SAS_AF=0;AA=A|||;VT=SNP
8	65634731	rs73689578	T	C	100	PASS	AC=664;AF=0.132588;AN=5008;NS=2504;DP=17759;EAS_AF=0.0218;AMR_AF=0.0778;AFR_AF=0.2602;EUR_AF=0.0845;SAS_AF=0.1626;AA=T|||;VT=SNP
8	65635280	rs62521111	A	T	100	PASS	AC=1565;AF=0.3125;AN=5008;NS=2504;DP=6322;EAS_AF=0.0298;AMR_AF=0.2219;AFR_AF=0.7005;EUR_AF=0.2763;SAS_AF=0.181;AA=T|||;VT=SNP
8	65637525	rs79088467	C	T	100	PASS	AC=42;AF=0.00838658;AN=5008;NS=2504;DP=21665;EAS_AF=0.0407;AMR_AF=0;AFR_AF=0;EUR_AF=0;SAS_AF=0.001;AA=C|||;VT=SNP
8	65637942	rs62521114	C	T	100	PASS	AC=1343;AF=0.268171;AN=5008;NS=2504;DP=23045;EAS_AF=0.0298;AMR_AF=0.2104;AFR_AF=0.5393;EUR_AF=0.2753;SAS_AF=0.181;AA=T|||;VT=SNP
8	65638023	rs61146973	A	G	100	PASS	AC=953;AF=0.190296;AN=5008;NS=2504;DP=22445;EAS_AF=0.3571;AMR_AF=0.183;AFR_AF=0.0567;EUR_AF=0.1282;SAS_AF=0.2679;AA=A|||;VT=SNP
8	65638743	rs10087071	T	A	100	PASS	AC=1225;AF=0.244609;AN=5008;NS=2504;DP=17953;EAS_AF=0.3601;AMR_AF=0.2305;AFR_AF=0.1558;EUR_AF=0.1779;SAS_AF=0.3241;AA=T|||;VT=SNP
8	65639566	rs13258167	A	G	100	PASS	AC=1342;AF=0.267971;AN=5008;NS=2504;DP=19886;EAS_AF=0.0298;AMR_AF=0.2104;AFR_AF=0.5386;EUR_AF=0.2753;SAS_AF=0.181;AA=G|||;VT=SNP
8	65640260	rs10808739	G	A	100	PASS	AC=1089;AF=0.217452;AN=5008;NS=2504;DP=19637;EAS_AF=0.0268;AMR_AF=0.1873;AFR_AF=0.3873;EUR_AF=0.2435;SAS_AF=0.1789;AA=G|||;VT=SNP
8	65640469	rs151281341	A	G	100	PASS	AC=12;AF=0.00239617;AN=5008;NS=2504;DP=21477;EAS_AF=0.0119;AMR_AF=0;AFR_AF=0;EUR_AF=0;SAS_AF=0;AA=A|||;VT=SNP
8	65641102	rs34781030	G	A	100	PASS	AC=1086;AF=0.216853;AN=5008;NS=2504;DP=19196;EAS_AF=0.0268;AMR_AF=0.1844;AFR_AF=0.3873;EUR_AF=0.2435;SAS_AF=0.1779;AA=G|||;VT=SNP
8	65641261	rs4269577	G	A	100	PASS	AC=4594;AF=0.917332;AN=5008;NS=2504;DP=17586;EAS_AF=0.8373;AMR_AF=0.9366;AFR_AF=0.9894;EUR_AF=0.9761;SAS_AF=0.8282;AA=A|||;VT=SNP
8	65641267	rs58994922	A	G	100	PASS	AC=1086;AF=0.216853;AN=5008;NS=2504;DP=17593;EAS_AF=0.0268;AMR_AF=0.1844;AFR_AF=0.3873;EUR_AF=0.2435;SAS_AF=0.1779;AA=A|||;VT=SNP
8	65641578	rs34237366	A	G	100	PASS	AC=1343;AF=0.268171;AN=5008;NS=2504;DP=18330;EAS_AF=0.0298;AMR_AF=0.2104;AFR_AF=0.5393;EUR_AF=0.2753;SAS_AF=0.181;AA=G|||;VT=SNP
8	65641907	rs4737199	A	G	100	PASS	AC=1086;AF=0.216853;AN=5008;NS=2504;DP=18415;EAS_AF=0.0268;AMR_AF=0.1844;AFR_AF=0.3873;EUR_AF=0.2435;SAS_AF=0.1779;AA=A|||;VT=SNP
8	65643968	rs143069067	C	A	100	PASS	AC=24;AF=0.00479233;AN=5008;NS=2504;DP=18908;EAS_AF=0.0228;AMR_AF=0;AFR_AF=0;EUR_AF=0;SAS_AF=0.001;AA=C|||;VT=SNP
8	65644782	rs62521118	G	A	100	PASS	AC=1086;AF=0.216853;AN=5008;NS=2504;DP=21488;EAS_AF=0.0268;AMR_AF=0.1844;AFR_AF=0.3873;EUR_AF=0.2435;SAS_AF=0.1779;AA=G|||;VT=SNP
8	65645038	rs28873972	T	C	100	PASS	AC=1343;AF=0.268171;AN=5008;NS=2504;DP=22062;EAS_AF=0.0298;AMR_AF=0.2104;AFR_AF=0.5393;EUR_AF=0.2753;SAS_AF=0.181;AA=C|||;VT=SNP
8	65646059	rs188215512	A	T	100	PASS	AC=11;AF=0.00219649;AN=5008;NS=2504;DP=21505;EAS_AF=0.006;AMR_AF=0;AFR_AF=0;EUR_AF=0.005;SAS_AF=0;AA=A|||;VT=SNP
8	65646643	rs4737678	C	T	100	PASS	AC=1172;AF=0.234026;AN=5008;NS=2504;DP=16445;EAS_AF=0.0288;AMR_AF=0.1916;AFR_AF=0.4463;EUR_AF=0.2445;SAS_AF=0.1779;AA=C|||;VT=SNP
8	65650449	rs35407243	T	C	100	PASS	AC=1170;AF=0.233626;AN=5008;NS=2504;DP=17660;EAS_AF=0.0298;AMR_AF=0.1916;AFR_AF=0.4448;EUR_AF=0.2435;SAS_AF=0.1779;AA=T|||;VT=SNP
8	65650493	rs10098783	G	A	100	PASS	AC=4607;AF=0.919928;AN=5008;NS=2504;DP=17746;EAS_AF=0.8373;AMR_AF=0.9366;AFR_AF=0.9992;EUR_AF=0.9761;SAS_AF=0.8282;AA=A|||;VT=SNP
8	65651221	rs4549812	C	T	100	PASS	AC=4594;AF=0.917332;AN=5008;NS=2504;DP=19147;EAS_AF=0.8373;AMR_AF=0.9366;AFR_AF=0.9894;EUR_AF=0.9761;SAS_AF=0.8282;AA=c|||;VT=SNP
8	65653299	rs13266737	C	G	100	PASS	AC=1343;AF=0.268171;AN=5008;NS=2504;DP=16820;EAS_AF=0.0298;AMR_AF=0.2104;AFR_AF=0.5393;EUR_AF=0.2753;SAS_AF=0.181;AA=G|||;VT=SNP
8	65654193	rs35506467	A	C	100	PASS	AC=1343;AF=0.268171;AN=5008;NS=2504;DP=17080;EAS_AF=0.0298;AMR_AF=0.2104;AFR_AF=0.5393;EUR_AF=0.2753;SAS_AF=0.181;AA=A|||;VT=SNP
8	65655289	rs10808740	A	G	100	PASS	AC=1343;AF=0.268171;AN=5008;NS=2504;DP=15505;EAS_AF=0.0298;AMR_AF=0.2104;AFR_AF=0.5393;EUR_AF=0.2753;SAS_AF=0.181;AA=G|||;VT=SNP
8	65655434	rs11984829	C	T	100	PASS	AC=1343;AF=0.268171;AN=5008;NS=2504;DP=19254;EAS_AF=0.0298;AMR_AF=0.2104;AFR_AF=0.5393;EUR_AF=0.2753;SAS_AF=0.181;AA=T|||;VT=SNP
8	65655454	rs11992694	A	C	100	PASS	AC=1343;AF=0.268171;AN=5008;NS=2504;DP=19634;EAS_AF=0.0298;AMR_AF=0.2104;AFR_AF=0.5393;EUR_AF=0.2753;SAS_AF=0.181;AA=C|||;VT=SNP
8	65659136	rs7009078	G	A	100	PASS	AC=1341;AF=0.267772;AN=5008;NS=2504;DP=15999;EAS_AF=0.0298;AMR_AF=0.2104;AFR_AF=0.5378;EUR_AF=0.2753;SAS_AF=0.181;AA=A|||;VT=SNP
8	65659573	rs6995461	T	C	100	PASS	AC=1341;AF=0.267772;AN=5008;NS=2504;DP=10089;EAS_AF=0.0298;AMR_AF=0.2104;AFR_AF=0.5378;EUR_AF=0.2753;SAS_AF=0.181;AA=T|||;VT=SNP
8	65659822	rs35928023	C	T	100	PASS	AC=1084;AF=0.216454;AN=5008;NS=2504;DP=6361;EAS_AF=0.0268;AMR_AF=0.1844;AFR_AF=0.3858;EUR_AF=0.2425;SAS_AF=0.1789;AA=C|||;VT=SNP
8	65660350	rs35328846	A	G	100	PASS	AC=1085;AF=0.216653;AN=5008;NS=2504;DP=16054;EAS_AF=0.0268;AMR_AF=0.1844;AFR_AF=0.3865;EUR_AF=0.2435;SAS_AF=0.1779;AA=A|||;VT=SNP
8	65660906	rs62521122	T	A	100	PASS	AC=1198;AF=0.239217;AN=5008;NS=2504;DP=20314;EAS_AF=0.3343;AMR_AF=0.2291;AFR_AF=0.1619;EUR_AF=0.175;SAS_AF=0.319;AA=T|||;VT=SNP
8	65663476	rs73688006	C	T	100	PASS	AC=539;AF=0.107628;AN=5008;NS=2504;DP=20379;EAS_AF=0.0208;AMR_AF=0.062;AFR_AF=0.2005;EUR_AF=0.0527;SAS_AF=0.1605;AA=C|||;VT=SNP
8	65663801	rs13272719	A	G	100	PASS	AC=1283;AF=0.25619;AN=5008;NS=2504;DP=16609;EAS_AF=0.0288;AMR_AF=0.2003;AFR_AF=0.5234;EUR_AF=0.2465;SAS_AF=0.1789;AA=G|||;VT=SNP
8	65665664	rs75428175	T	G	100	PASS	AC=90;AF=0.0179712;AN=5008;NS=2504;DP=16622;EAS_AF=0.0774;AMR_AF=0;AFR_AF=0;EUR_AF=0.0099;SAS_AF=0.002;AA=T|||;VT=SNP
8	65665928	rs61028788	C	T	100	PASS	AC=1163;AF=0.232228;AN=5008;NS=2504;DP=19782;EAS_AF=0.0288;AMR_AF=0.1902;AFR_AF=0.4402;EUR_AF=0.2435;SAS_AF=0.1789;AA=C|||;VT=SNP
8	65665988	rs35196908	G	T	100	PASS	AC=1283;AF=0.25619;AN=5008;NS=2504;DP=20058;EAS_AF=0.0288;AMR_AF=0.2003;AFR_AF=0.5234;EUR_AF=0.2465;SAS_AF=0.1789;AA=T|||;VT=SNP
8	65666979	rs3886001	C	T	100	PASS	AC=133;AF=0.0265575;AN=5008;NS=2504;DP=20180;EAS_AF=0.0506;AMR_AF=0.0231;AFR_AF=0.0008;EUR_AF=0.0089;SAS_AF=0.0573;AA=C|||;VT=SNP
8	65668267	rs11996540	C	T	100	PASS	AC=1283;AF=0.25619;AN=5008;NS=2504;DP=14719;EAS_AF=0.0288;AMR_AF=0.2003;AFR_AF=0.5234;EUR_AF=0.2465;SAS_AF=0.1789;AA=T|||;VT=SNP
8	65668596	rs57755888	G	A	100	PASS	AC=1092;AF=0.218051;AN=5008;NS=2504;DP=17404;EAS_AF=0.0327;AMR_AF=0.2017;AFR_AF=0.3775;EUR_AF=0.2435;SAS_AF=0.1789;AA=G|||;VT=SNP
8	65669020	rs76535591	C	T	100	PASS	AC=91;AF=0.0181709;AN=5008;NS=2504;DP=19769;EAS_AF=0.0774;AMR_AF=0;AFR_AF=0.0008;EUR_AF=0.0099;SAS_AF=0.002;AA=C|||;VT=SNP
8	65670364	rs10957322	G	A	100	PASS	AC=1071;AF=0.213858;AN=5008;NS=2504;DP=23156;EAS_AF=0.0268;AMR_AF=0.1787;AFR_AF=0.3775;EUR_AF=0.2435;SAS_AF=0.18;AA=G|||;VT=SNP
8	65672505	rs140480238	T	G	100	PASS	AC=24;AF=0.00479233;AN=5008;NS=2504;DP=14389;EAS_AF=0.0228;AMR_AF=0;AFR_AF=0;EUR_AF=0;SAS_AF=0.001;AA=T|||;VT=SNP
8	65673333	rs57948164	C	T	100	PASS	AC=539;AF=0.107628;AN=5008;NS=2504;DP=18207;EAS_AF=0.0208;AMR_AF=0.062;AFR_AF=0.2005;EUR_AF=0.0527;SAS_AF=0.1605;AA=C|||;VT=SNP
8	65674039	rs12548518	A	G	100	PASS	AC=1748;AF=0.349042;AN=5008;NS=2504;DP=13966;EAS_AF=0.4474;AMR_AF=0.4813;AFR_AF=0.093;EUR_AF=0.5209;SAS_AF=0.3231;AA=A|||;VT=SNP
8	65675055	rs4737680	G	T	100	PASS	AC=1284;AF=0.25639;AN=5008;NS=2504;DP=18211;EAS_AF=0.0288;AMR_AF=0.2003;AFR_AF=0.525;EUR_AF=0.2455;SAS_AF=0.1789;AA=T|||;VT=SNP
8	65675135	rs79505450	A	G	100	PASS	AC=42;AF=0.00838658;AN=5008;NS=2504;DP=18633;EAS_AF=0.0417;AMR_AF=0;AFR_AF=0;EUR_AF=0;SAS_AF=0;AA=A|||;VT=SNP
8	65675365	rs140967101	A	G	100	PASS	AC=35;AF=0.00698882;AN=5008;NS=2504;DP=17484;EAS_AF=0.0347;AMR_AF=0;AFR_AF=0;EUR_AF=0;SAS_AF=0;AA=A|||;VT=SNP
8	65676050	rs6472151	A	G	100	PASS	AC=4576;AF=0.913738;AN=5008;NS=2504;DP=20243;EAS_AF=0.8363;AMR_AF=0.9323;AFR_AF=0.9766;EUR_AF=0.9751;SAS_AF=0.8323;AA=G|||;VT=SNP
8	65676069	rs7826214	C	T	100	PASS	AC=1284;AF=0.25639;AN=5008;NS=2504;DP=20834;EAS_AF=0.0288;AMR_AF=0.2003;AFR_AF=0.5242;EUR_AF=0.2465;SAS_AF=0.1789;AA=C|||;VT=SNP
8	65676153	rs6472152	C	T	100	PASS	AC=4594;AF=0.917332;AN=5008;NS=2504;DP=19733;EAS_AF=0.8373;AMR_AF=0.9323;AFR_AF=0.9887;EUR_AF=0.9761;SAS_AF=0.8323;AA=T|||;VT=SNP
8	65676291	rs7826501	C	A	100	PASS	AC=1284;AF=0.25639;AN=5008;NS=2504;DP=18118;EAS_AF=0.0288;AMR_AF=0.2003;AFR_AF=0.5242;EUR_AF=0.2465;SAS_AF=0.1789;AA=A|||;VT=SNP
8	65676953	rs55873211	G	C	100	PASS	AC=1284;AF=0.25639;AN=5008;NS=2504;DP=12685;EAS_AF=0.0288;AMR_AF=0.2003;AFR_AF=0.5242;EUR_AF=0.2465;SAS_AF=0.1789;AA=G|||;VT=SNP
8	65677222	rs12156417	A	G	100	PASS	AC=1285;AF=0.256589;AN=5008;NS=2504;DP=16346;EAS_AF=0.0288;AMR_AF=0.2003;AFR_AF=0.525;EUR_AF=0.2465;SAS_AF=0.1789;AA=G|||;VT=SNP
8	65677331	rs10112945	C	A	100	PASS	AC=3046;AF=0.608227;AN=5008;NS=2504;DP=19569;EAS_AF=0.8065;AMR_AF=0.7118;AFR_AF=0.3011;EUR_AF=0.6998;SAS_AF=0.6513;AA=C|||;VT=SNP
8	65677737	rs56682216	T	C	100	PASS	AC=539;AF=0.107628;AN=5008;NS=2504;DP=19094;EAS_AF=0.0208;AMR_AF=0.062;AFR_AF=0.2005;EUR_AF=0.0527;SAS_AF=0.1605;AA=T|||;VT=SNP
8	65677749	rs185727330	A	T	100	PASS	AC=11;AF=0.00219649;AN=5008;NS=2504;DP=19299;EAS_AF=0.006;AMR_AF=0;AFR_AF=0;EUR_AF=0.005;SAS_AF=0;AA=A|||;VT=SNP
8	65677873	rs13271746	A	G	100	PASS	AC=1070;AF=0.213658;AN=5008;NS=2504;DP=19521;EAS_AF=0.0268;AMR_AF=0.1787;AFR_AF=0.3775;EUR_AF=0.2435;SAS_AF=0.1789;AA=A|||;VT=SNP
8	65678338	rs76992721	A	G	100	PASS	AC=85;AF=0.0169728;AN=5008;NS=2504;DP=18473;EAS_AF=0.0813;AMR_AF=0;AFR_AF=0;EUR_AF=0.002;SAS_AF=0.001;AA=A|||;VT=SNP
8	65678678	rs7814652	G	A	100	PASS	AC=1163;AF=0.232228;AN=5008;NS=2504;DP=19663;EAS_AF=0.0288;AMR_AF=0.1902;AFR_AF=0.4402;EUR_AF=0.2435;SAS_AF=0.1789;AA=G|||;VT=SNP
8	65679053	rs6472153	C	T	100	PASS	AC=1284;AF=0.25639;AN=5008;NS=2504;DP=15893;EAS_AF=0.0288;AMR_AF=0.1988;AFR_AF=0.525;EUR_AF=0.2465;SAS_AF=0.1789;AA=C|||;VT=SNP
8	65679145	rs145976306	A	G	100	PASS	AC=133;AF=0.0265575;AN=5008;NS=2504;DP=18250;EAS_AF=0.0506;AMR_AF=0.0231;AFR_AF=0.0008;EUR_AF=0.0089;SAS_AF=0.0573;AA=A|||;VT=SNP
8	65680049	rs117922193	C	T	100	PASS	AC=546;AF=0.109026;AN=5008;NS=2504;DP=18745;EAS_AF=0.3075;AMR_AF=0.1844;AFR_AF=0.0076;EUR_AF=0.0338;SAS_AF=0.0654;AA=C|||;VT=SNP
8	65680494	rs10957323	A	G	100	PASS	AC=1284;AF=0.25639;AN=5008;NS=2504;DP=19780;EAS_AF=0.0288;AMR_AF=0.2003;AFR_AF=0.5242;EUR_AF=0.2465;SAS_AF=0.1789;AA=a|||;VT=SNP
8	65680595	rs10957324	T	A	100	PASS	AC=1505;AF=0.300519;AN=5008;NS=2504;DP=20097;EAS_AF=0.0288;AMR_AF=0.2133;AFR_AF=0.6838;EUR_AF=0.2475;SAS_AF=0.1789;AA=A|||;VT=SNP
8	65680661	rs62521129	C	T	100	PASS	AC=1164;AF=0.232428;AN=5008;NS=2504;DP=20628;EAS_AF=0.0288;AMR_AF=0.1902;AFR_AF=0.441;EUR_AF=0.2435;SAS_AF=0.1789;AA=C|||;VT=SNP
8	65681203	rs57148757	C	A	100	PASS	AC=539;AF=0.107628;AN=5008;NS=2504;DP=18901;EAS_AF=0.0208;AMR_AF=0.062;AFR_AF=0.2005;EUR_AF=0.0527;SAS_AF=0.1605;AA=C|||;VT=SNP
8	65681616	rs7812644	T	C	100	PASS	AC=1287;AF=0.256989;AN=5008;NS=2504;DP=16413;EAS_AF=0.0288;AMR_AF=0.2017;AFR_AF=0.5242;EUR_AF=0.2485;SAS_AF=0.1789;AA=C|||;VT=SNP
8	65683768	rs7009717	C	T	100	PASS	AC=1284;AF=0.25639;AN=5008;NS=2504;DP=12498;EAS_AF=0.0288;AMR_AF=0.2003;AFR_AF=0.5242;EUR_AF=0.2465;SAS_AF=0.1789;AA=C|||;VT=SNP
8	65684304	rs4737681	C	T	100	PASS	AC=1503;AF=0.30012;AN=5008;NS=2504;DP=21180;EAS_AF=0.0288;AMR_AF=0.2133;AFR_AF=0.6823;EUR_AF=0.2475;SAS_AF=0.1789;AA=c|||;VT=SNP
8	65685148	rs4480156	T	C	100	PASS	AC=1289;AF=0.257388;AN=5008;NS=2504;DP=19863;EAS_AF=0.0308;AMR_AF=0.2003;AFR_AF=0.5265;EUR_AF=0.2465;SAS_AF=0.1789;AA=t|||;VT=SNP
8	65685160	rs146170994	C	T	100	PASS	AC=18;AF=0.00359425;AN=5008;NS=2504;DP=19957;EAS_AF=0.0159;AMR_AF=0;AFR_AF=0;EUR_AF=0.002;SAS_AF=0;AA=C|||;VT=SNP
8	65685206	rs57696702	A	G	100	PASS	AC=772;AF=0.154153;AN=5008;NS=2504;DP=20885;EAS_AF=0.0208;AMR_AF=0.0764;AFR_AF=0.3684;EUR_AF=0.0537;SAS_AF=0.1605;AA=A|||;VT=SNP
8	65685957	rs4737682	A	C	100	PASS	AC=4596;AF=0.917732;AN=5008;NS=2504;DP=18838;EAS_AF=0.8383;AMR_AF=0.9323;AFR_AF=0.9894;EUR_AF=0.9761;SAS_AF=0.8323;AA=C|||;VT=SNP
8	65688235	rs75084833	G	A	100	PASS	AC=41;AF=0.0081869;AN=5008;NS=2504;DP=19196;EAS_AF=0.0407;AMR_AF=0;AFR_AF=0;EUR_AF=0;SAS_AF=0;AA=G|||;VT=SNP
8	65688677	rs55650602	A	G	100	PASS	AC=1284;AF=0.25639;AN=5008;NS=2504;DP=20206;EAS_AF=0.0288;AMR_AF=0.2003;AFR_AF=0.5242;EUR_AF=0.2465;SAS_AF=0.1789;AA=G|||;VT=SNP
8	65689094	rs4236936	T	C	100	PASS	AC=4611;AF=0.920727;AN=5008;NS=2504;DP=19978;EAS_AF=0.8393;AMR_AF=0.9323;AFR_AF=0.9955;EUR_AF=0.9761;SAS_AF=0.8384;AA=C|||;VT=SNP
8	65690870	rs10283033	A	G	100	PASS	AC=4611;AF=0.920727;AN=5008;NS=2504;DP=13345;EAS_AF=0.8403;AMR_AF=0.9323;AFR_AF=0.9977;EUR_AF=0.9761;SAS_AF=0.8344;AA=G|||;VT=SNP
8	65691347	rs55839813	T	A	100	PASS	AC=778;AF=0.155351;AN=5008;NS=2504;DP=20173;EAS_AF=0.0208;AMR_AF=0.0778;AFR_AF=0.3714;EUR_AF=0.0547;SAS_AF=0.1605;AA=T|||;VT=SNP
8	65691428	rs77736875	G	A	100	PASS	AC=102;AF=0.0203674;AN=5008;NS=2504;DP=18935;EAS_AF=0.0665;AMR_AF=0.0403;AFR_AF=0;EUR_AF=0;SAS_AF=0.0072;AA=G|||;VT=SNP
8	65691565	rs55666601	A	G	100	PASS	AC=1287;AF=0.256989;AN=5008;NS=2504;DP=19708;EAS_AF=0.0288;AMR_AF=0.2003;AFR_AF=0.5265;EUR_AF=0.2465;SAS_AF=0.1789;AA=G|||;VT=SNP
8	65691703	rs13252547	C	A	100	PASS	AC=1712;AF=0.341853;AN=5008;NS=2504;DP=17696;EAS_AF=0.4454;AMR_AF=0.4769;AFR_AF=0.0719;EUR_AF=0.5209;SAS_AF=0.32;AA=C|||;VT=SNP
8	65692999	rs55863909	T	C	100	PASS	AC=1511;AF=0.301717;AN=5008;NS=2504;DP=15415;EAS_AF=0.0298;AMR_AF=0.2147;AFR_AF=0.6861;EUR_AF=0.2485;SAS_AF=0.1789;AA=.|||;VT=SNP
8	65693017	rs58195923	G	A	100	PASS	AC=1509;AF=0.301318;AN=5008;NS=2504;DP=14781;EAS_AF=0.0288;AMR_AF=0.2147;AFR_AF=0.6853;EUR_AF=0.2485;SAS_AF=0.1789;AA=.|||;VT=SNP
8	65694991	rs56136042	T	C	100	PASS	AC=754;AF=0.150559;AN=5008;NS=2504;DP=19556;EAS_AF=0.0208;AMR_AF=0.0778;AFR_AF=0.3533;EUR_AF=0.0547;SAS_AF=0.1605;AA=T|||;VT=SNP
8	65695385	rs12674544	C	T	100	PASS	AC=866;AF=0.172923;AN=5008;NS=2504;DP=19240;EAS_AF=0.0228;AMR_AF=0.0879;AFR_AF=0.4312;EUR_AF=0.0547;SAS_AF=0.1605;AA=C|||;VT=SNP
8	65695990	rs76378404	T	C	100	PASS	AC=258;AF=0.0515176;AN=5008;NS=2504;DP=18218;EAS_AF=0.0179;AMR_AF=0.0432;AFR_AF=0.0008;EUR_AF=0.0517;SAS_AF=0.1605;AA=T|||;VT=SNP
8	65696040	rs11992601	A	G	100	PASS	AC=1285;AF=0.256589;AN=5008;NS=2504;DP=17715;EAS_AF=0.0288;AMR_AF=0.2003;AFR_AF=0.5242;EUR_AF=0.2475;SAS_AF=0.1789;AA=A|||;VT=SNP
8	65697396	rs56345307	T	C	100	PASS	AC=980;AF=0.195687;AN=5008;NS=2504;DP=17156;EAS_AF=0.0228;AMR_AF=0.098;AFR_AF=0.5098;EUR_AF=0.0577;SAS_AF=0.1605;AA=T|||;VT=SNP
8	65698209	rs58303167	G	T	100	PASS	AC=539;AF=0.107628;AN=5008;NS=2504;DP=19281;EAS_AF=0.0208;AMR_AF=0.062;AFR_AF=0.2005;EUR_AF=0.0527;SAS_AF=0.1605;AA=G|||;VT=SNP
8	65698571	rs62521148	A	G	100	PASS	AC=1284;AF=0.25639;AN=5008;NS=2504;DP=20914;EAS_AF=0.0288;AMR_AF=0.2003;AFR_AF=0.5242;EUR_AF=0.2465;SAS_AF=0.1789;AA=G|||;VT=SNP
8	65698589	rs13271194	T	C	100	PASS	AC=4612;AF=0.920927;AN=5008;NS=2504;DP=20369;EAS_AF=0.8393;AMR_AF=0.9323;AFR_AF=0.9992;EUR_AF=0.9761;SAS_AF=0.8344;AA=C|||;VT=SNP
8	65699149	rs58950093	C	G	100	PASS	AC=1284;AF=0.25639;AN=5008;NS=2504;DP=18726;EAS_AF=0.0288;AMR_AF=0.2003;AFR_AF=0.5242;EUR_AF=0.2465;SAS_AF=0.1789;AA=C|||;VT=SNP
8	65699659	rs79358939	C	T	100	PASS	AC=968;AF=0.193291;AN=5008;NS=2504;DP=17957;EAS_AF=0.3601;AMR_AF=0.1801;AFR_AF=0.0598;EUR_AF=0.1312;SAS_AF=0.2751;AA=C|||;VT=SNP
8	65699679	rs80278260	G	C	100	PASS	AC=83;AF=0.0165735;AN=5008;NS=2504;DP=18597;EAS_AF=0.0784;AMR_AF=0;AFR_AF=0;EUR_AF=0.002;SAS_AF=0.002;AA=G|||;VT=SNP
8	65700067	rs4461935	C	G	100	PASS	AC=1738;AF=0.347045;AN=5008;NS=2504;DP=19968;EAS_AF=0.4464;AMR_AF=0.4813;AFR_AF=0.0938;EUR_AF=0.5179;SAS_AF=0.316;AA=C|||;VT=SNP
8	65700156	rs4134342	A	G	100	PASS	AC=1284;AF=0.25639;AN=5008;NS=2504;DP=19438;EAS_AF=0.0288;AMR_AF=0.2003;AFR_AF=0.5242;EUR_AF=0.2465;SAS_AF=0.1789;AA=G|||;VT=SNP
8	65701101	rs4258041	C	G	100	PASS	AC=3044;AF=0.607827;AN=5008;NS=2504;DP=16622;EAS_AF=0.8095;AMR_AF=0.7104;AFR_AF=0.2973;EUR_AF=0.6998;SAS_AF=0.6524;AA=C|||;VT=SNP
8	65701645	rs4737683	C	T	100	PASS	AC=1508;AF=0.301118;AN=5008;NS=2504;DP=17573;EAS_AF=0.0288;AMR_AF=0.2147;AFR_AF=0.6853;EUR_AF=0.2475;SAS_AF=0.1789;AA=T|||;VT=SNP
8	65702000	rs73688014	G	T	100	PASS	AC=539;AF=0.107628;AN=5008;NS=2504;DP=18103;EAS_AF=0.0208;AMR_AF=0.062;AFR_AF=0.2005;EUR_AF=0.0527;SAS_AF=0.1605;AA=G|||;VT=SNP
8	65702121	rs13265280	C	T	100	PASS	AC=1285;AF=0.256589;AN=5008;NS=2504;DP=19291;EAS_AF=0.0288;AMR_AF=0.2003;AFR_AF=0.5242;EUR_AF=0.2475;SAS_AF=0.1789;AA=T|||;VT=SNP
8	65702689	rs4392942	A	G	100	PASS	AC=4599;AF=0.918331;AN=5008;NS=2504;DP=22360;EAS_AF=0.8393;AMR_AF=0.9323;AFR_AF=0.9894;EUR_AF=0.9761;SAS_AF=0.8344;AA=G|||;VT=SNP
8	65704366	rs73688018	G	A	100	PASS	AC=539;AF=0.107628;AN=5008;NS=2504;DP=19223;EAS_AF=0.0208;AMR_AF=0.062;AFR_AF=0.2005;EUR_AF=0.0527;SAS_AF=0.1605;AA=G|||;VT=SNP
8	65704945	rs7821085	G	A	100	PASS	AC=3092;AF=0.617412;AN=5008;NS=2504;DP=17689;EAS_AF=0.8105;AMR_AF=0.7176;AFR_AF=0.3048;EUR_AF=0.7286;SAS_AF=0.6554;AA=g|||;VT=SNP
8	65705303	rs142702413	G	T	100	PASS	AC=25;AF=0.00499201;AN=5008;NS=2504;DP=19560;EAS_AF=0.0228;AMR_AF=0;AFR_AF=0.0008;EUR_AF=0;SAS_AF=0.001;AA=G|||;VT=SNP
8	65706044	rs34782690	C	T	100	PASS	AC=1285;AF=0.256589;AN=5008;NS=2504;DP=12289;EAS_AF=0.0288;AMR_AF=0.2017;AFR_AF=0.5242;EUR_AF=0.2465;SAS_AF=0.1789;AA=T|||;VT=SNP
8	65706230	rs116876114	A	G	100	PASS	AC=64;AF=0.0127796;AN=5008;NS=2504;DP=12954;EAS_AF=0.0585;AMR_AF=0.0014;AFR_AF=0.0008;EUR_AF=0;SAS_AF=0.0031;AA=A|||;VT=SNP
8	65708227	rs34520115	T	C	100	PASS	AC=1282;AF=0.25599;AN=5008;NS=2504;DP=20584;EAS_AF=0.0288;AMR_AF=0.1988;AFR_AF=0.5234;EUR_AF=0.2465;SAS_AF=0.1789;AA=C|||;VT=SNP
8	65708485	rs7814191	G	C	100	PASS	AC=4608;AF=0.920128;AN=5008;NS=2504;DP=19292;EAS_AF=0.8393;AMR_AF=0.9337;AFR_AF=0.9955;EUR_AF=0.9761;SAS_AF=0.8344;AA=C|||;VT=SNP
8	65709467	rs6987861	G	A	100	PASS	AC=3088;AF=0.616613;AN=5008;NS=2504;DP=18924;EAS_AF=0.8105;AMR_AF=0.719;AFR_AF=0.3048;EUR_AF=0.7237;SAS_AF=0.6554;AA=G|||;VT=SNP
8	65710695	rs147797548	T	C	100	PASS	AC=11;AF=0.00219649;AN=5008;NS=2504;DP=19199;EAS_AF=0.006;AMR_AF=0;AFR_AF=0;EUR_AF=0.005;SAS_AF=0;AA=T|||;VT=SNP
8	65711004	rs7842714	T	A	100	PASS	AC=1725;AF=0.344449;AN=5008;NS=2504;DP=11110;EAS_AF=0.4454;AMR_AF=0.4813;AFR_AF=0.093;EUR_AF=0.508;SAS_AF=0.3149;AA=T|||;VT=SNP
8	65711452	rs117576566	G	C	100	PASS	AC=234;AF=0.0467252;AN=5008;NS=2504;DP=14920;EAS_AF=0.002;AMR_AF=0.0317;AFR_AF=0.0008;EUR_AF=0.0517;SAS_AF=0.1605;AA=G|||;VT=SNP
8	65711945	rs7829301	C	T	100	PASS	AC=4599;AF=0.918331;AN=5008;NS=2504;DP=20589;EAS_AF=0.8393;AMR_AF=0.9323;AFR_AF=0.9894;EUR_AF=0.9761;SAS_AF=0.8344;AA=T|||;VT=SNP
8	65713207	rs57198819	C	T	100	PASS	AC=868;AF=0.173323;AN=5008;NS=2504;DP=17785;EAS_AF=0.0228;AMR_AF=0.0893;AFR_AF=0.4319;EUR_AF=0.0547;SAS_AF=0.1605;AA=c|||;VT=SNP
8	65713295	rs73688019	C	T	100	PASS	AC=773;AF=0.154353;AN=5008;NS=2504;DP=15803;EAS_AF=0.0208;AMR_AF=0.0778;AFR_AF=0.3676;EUR_AF=0.0547;SAS_AF=0.1605;AA=c|||;VT=SNP
8	65715079	rs4737202	G	C	100	PASS	AC=533;AF=0.10643;AN=5008;NS=2504;DP=16644;EAS_AF=0.0208;AMR_AF=0.062;AFR_AF=0.1959;EUR_AF=0.0527;SAS_AF=0.1605;AA=G|||;VT=SNP
8	65716603	rs144963766	C	T	100	PASS	AC=23;AF=0.00459265;AN=5008;NS=2504;DP=19410;EAS_AF=0.0228;AMR_AF=0;AFR_AF=0;EUR_AF=0;SAS_AF=0;AA=C|||;VT=SNP
8	65716640	rs6472154	T	C	100	PASS	AC=4604;AF=0.919329;AN=5008;NS=2504;DP=18954;EAS_AF=0.8393;AMR_AF=0.9323;AFR_AF=0.9955;EUR_AF=0.9761;SAS_AF=0.8313;AA=C|||;VT=SNP
8	65719869	rs73688022	A	G	100	PASS	AC=534;AF=0.106629;AN=5008;NS=2504;DP=17452;EAS_AF=0.0179;AMR_AF=0.062;AFR_AF=0.1989;EUR_AF=0.0527;SAS_AF=0.1605;AA=A|||;VT=SNP
8	65720380	rs73688023	G	C	100	PASS	AC=857;AF=0.171126;AN=5008;NS=2504;DP=18796;EAS_AF=0.0198;AMR_AF=0.0879;AFR_AF=0.4266;EUR_AF=0.0547;SAS_AF=0.1605;AA=G|||;VT=SNP
8	65721070	rs4737684	T	C	100	PASS	AC=534;AF=0.106629;AN=5008;NS=2504;DP=14366;EAS_AF=0.0179;AMR_AF=0.062;AFR_AF=0.1989;EUR_AF=0.0527;SAS_AF=0.1605;AA=T|||;VT=SNP
8	65721481	rs79174603	C	A	100	PASS	AC=34;AF=0.00678914;AN=5008;NS=2504;DP=16308;EAS_AF=0.0288;AMR_AF=0.0072;AFR_AF=0;EUR_AF=0;SAS_AF=0;AA=C|||;VT=SNP
8	65723455	rs12682028	G	A	100	PASS	AC=536;AF=0.107029;AN=5008;NS=2504;DP=22446;EAS_AF=0.0179;AMR_AF=0.062;AFR_AF=0.1997;EUR_AF=0.0537;SAS_AF=0.1605;AA=G|||;VT=SNP
8	65723806	rs6997149	G	A	100	PASS	AC=1287;AF=0.256989;AN=5008;NS=2504;DP=19138;EAS_AF=0.0258;AMR_AF=0.1988;AFR_AF=0.5234;EUR_AF=0.2545;SAS_AF=0.1789;AA=A|||;VT=SNP
8	65726308	rs57241952	G	A	100	PASS	AC=857;AF=0.171126;AN=5008;NS=2504;DP=20298;EAS_AF=0.0198;AMR_AF=0.0879;AFR_AF=0.4266;EUR_AF=0.0547;SAS_AF=0.1605;AA=G|||;VT=SNP
8	65726539	rs73688285	C	A	100	PASS	AC=534;AF=0.106629;AN=5008;NS=2504;DP=20378;EAS_AF=0.0179;AMR_AF=0.062;AFR_AF=0.1989;EUR_AF=0.0527;SAS_AF=0.1605;AA=C|||;VT=SNP
8	65726911	rs73688286	C	T	100	PASS	AC=535;AF=0.106829;AN=5008;NS=2504;DP=19359;EAS_AF=0.0179;AMR_AF=0.062;AFR_AF=0.1997;EUR_AF=0.0527;SAS_AF=0.1605;AA=C|||;VT=SNP
8	65729290	rs73688288	A	C	100	PASS	AC=854;AF=0.170527;AN=5008;NS=2504;DP=16137;EAS_AF=0.0198;AMR_AF=0.0879;AFR_AF=0.4244;EUR_AF=0.0547;SAS_AF=0.1605;AA=A|||;VT=SNP
8	65729391	rs73688289	C	T	100	PASS	AC=980;AF=0.195687;AN=5008;NS=2504;DP=16489;EAS_AF=0.0198;AMR_AF=0.0965;AFR_AF=0.5129;EUR_AF=0.0577;SAS_AF=0.1605;AA=T|||;VT=SNP
8	65729881	rs56822105	G	T	100	PASS	AC=980;AF=0.195687;AN=5008;NS=2504;DP=20182;EAS_AF=0.0198;AMR_AF=0.0965;AFR_AF=0.5129;EUR_AF=0.0577;SAS_AF=0.1605;AA=T|||;VT=SNP
8	65730207	rs6472155	G	A	100	PASS	AC=2910;AF=0.58107;AN=5008;NS=2504;DP=18267;EAS_AF=0.6905;AMR_AF=0.6009;AFR_AF=0.5318;EUR_AF=0.5109;SAS_AF=0.593;AA=A|||;VT=SNP
8	65730439	rs7831851	G	A	100	PASS	AC=1197;AF=0.239018;AN=5008;NS=2504;DP=14295;EAS_AF=0.0198;AMR_AF=0.111;AFR_AF=0.6702;EUR_AF=0.0586;SAS_AF=0.1585;AA=A|||;VT=SNP
8	65731107	rs4437695	T	A	100	PASS	AC=861;AF=0.171925;AN=5008;NS=2504;DP=14219;EAS_AF=0.0198;AMR_AF=0.0893;AFR_AF=0.4304;EUR_AF=0.0547;SAS_AF=0.1585;AA=T|||;VT=SNP
8	65731811	rs34338127	C	T	100	PASS	AC=1506;AF=0.300719;AN=5008;NS=2504;DP=15204;EAS_AF=0.0258;AMR_AF=0.2118;AFR_AF=0.6831;EUR_AF=0.2555;SAS_AF=0.1769;AA=T|||;VT=SNP
8	65732769	rs72656497	C	T	100	PASS	AC=893;AF=0.178315;AN=5008;NS=2504;DP=17981;EAS_AF=0.3581;AMR_AF=0.1657;AFR_AF=0.059;EUR_AF=0.1034;SAS_AF=0.2403;AA=C|||;VT=SNP
8	65733653	rs59928224	C	A	100	PASS	AC=861;AF=0.171925;AN=5008;NS=2504;DP=18440;EAS_AF=0.0198;AMR_AF=0.0893;AFR_AF=0.4304;EUR_AF=0.0547;SAS_AF=0.1585;AA=C|||;VT=SNP
8	65733827	rs56378428	C	T	100	PASS	AC=862;AF=0.172125;AN=5008;NS=2504;DP=19738;EAS_AF=0.0208;AMR_AF=0.0893;AFR_AF=0.4304;EUR_AF=0.0547;SAS_AF=0.1585;AA=C|||;VT=SNP
8	65734188	rs11781142	T	C	100	PASS	AC=4463;AF=0.891174;AN=5008;NS=2504;DP=17331;EAS_AF=0.8413;AMR_AF=0.9236;AFR_AF=0.8911;EUR_AF=0.9761;SAS_AF=0.8323;AA=C|||;VT=SNP
8	65734957	rs73688293	G	T	100	PASS	AC=535;AF=0.106829;AN=5008;NS=2504;DP=19396;EAS_AF=0.0179;AMR_AF=0.062;AFR_AF=0.2012;EUR_AF=0.0527;SAS_AF=0.1585;AA=G|||;VT=SNP
8	65735039	rs73688294	G	A	100	PASS	AC=536;AF=0.107029;AN=5008;NS=2504;DP=19651;EAS_AF=0.0188;AMR_AF=0.062;AFR_AF=0.2012;EUR_AF=0.0527;SAS_AF=0.1585;AA=G|||;VT=SNP
8	65735713	rs55816857	C	G	100	PASS	AC=861;AF=0.171925;AN=5008;NS=2504;DP=19383;EAS_AF=0.0198;AMR_AF=0.0893;AFR_AF=0.4304;EUR_AF=0.0547;SAS_AF=0.1585;AA=C|||;VT=SNP
8	65738480	rs7814041	G	A	100	PASS	AC=1507;AF=0.300919;AN=5008;NS=2504;DP=18578;EAS_AF=0.0258;AMR_AF=0.2118;AFR_AF=0.6831;EUR_AF=0.2555;SAS_AF=0.1779;AA=A|||;VT=SNP
8	65738605	rs7813958	C	T	100	PASS	AC=1507;AF=0.300919;AN=5008;NS=2504;DP=17932;EAS_AF=0.0258;AMR_AF=0.2118;AFR_AF=0.6831;EUR_AF=0.2565;SAS_AF=0.1769;AA=T|||;VT=SNP
8	65739050	rs6982809	A	T	100	PASS	AC=4468;AF=0.892173;AN=5008;NS=2504;DP=16701;EAS_AF=0.8383;AMR_AF=0.9236;AFR_AF=0.8971;EUR_AF=0.9761;SAS_AF=0.8323;AA=T|||;VT=SNP
8	65744068	rs4737685	C	A	100	PASS	AC=4817;AF=0.961861;AN=5008;NS=2504;DP=16461;EAS_AF=0.9177;AMR_AF=0.9971;AFR_AF=1;EUR_AF=0.9861;SAS_AF=0.9059;AA=A|||;VT=SNP
8	65744573	rs60715322	A	G	100	PASS	AC=1506;AF=0.300719;AN=5008;NS=2504;DP=16119;EAS_AF=0.0258;AMR_AF=0.2118;AFR_AF=0.6823;EUR_AF=0.2555;SAS_AF=0.1779;AA=G|||;VT=SNP
8	65744581	rs73688297	G	A	100	PASS	AC=751;AF=0.14996;AN=5008;NS=2504;DP=16017;EAS_AF=0.0179;AMR_AF=0.0764;AFR_AF=0.3555;EUR_AF=0.0537;SAS_AF=0.1595;AA=G|||;VT=SNP
8	65745896	rs12550805	T	C	100	PASS	AC=899;AF=0.179513;AN=5008;NS=2504;DP=16827;EAS_AF=0.3631;AMR_AF=0.1657;AFR_AF=0.0598;EUR_AF=0.1044;SAS_AF=0.2393;AA=T|||;VT=SNP
8	65747298	rs147975012	G	A	100	PASS	AC=750;AF=0.14976;AN=5008;NS=2504;DP=13248;EAS_AF=0.0179;AMR_AF=0.0764;AFR_AF=0.3555;EUR_AF=0.0537;SAS_AF=0.1585;AA=G|||;VT=SNP
8	65747388	rs193020630	T	A	100	PASS	AC=15;AF=0.00299521;AN=5008;NS=2504;DP=15346;EAS_AF=0.0079;AMR_AF=0;AFR_AF=0;EUR_AF=0.007;SAS_AF=0;AA=T|||;VT=SNP
8	65749608	rs7012812	A	G	100	PASS	AC=750;AF=0.14976;AN=5008;NS=2504;DP=19713;EAS_AF=0.0179;AMR_AF=0.0764;AFR_AF=0.3555;EUR_AF=0.0537;SAS_AF=0.1585;AA=A|||;VT=SNP
8	65750640	rs4521800	T	C	100	PASS	AC=535;AF=0.106829;AN=5008;NS=2504;DP=18958;EAS_AF=0.0179;AMR_AF=0.062;AFR_AF=0.2012;EUR_AF=0.0527;SAS_AF=0.1585;AA=T|||;VT=SNP
8	65750826	rs4629907	T	C	100	PASS	AC=1506;AF=0.300719;AN=5008;NS=2504;DP=21231;EAS_AF=0.0258;AMR_AF=0.2118;AFR_AF=0.6831;EUR_AF=0.2555;SAS_AF=0.1769;AA=C|||;VT=SNP
8	65752397	rs58420338	T	C	100	PASS	AC=537;AF=0.107228;AN=5008;NS=2504;DP=7228;EAS_AF=0.0179;AMR_AF=0.062;AFR_AF=0.2027;EUR_AF=0.0527;SAS_AF=0.1585;AA=C|||;VT=SNP
8	65752463	rs73688300	T	G	100	PASS	AC=536;AF=0.107029;AN=5008;NS=2504;DP=10515;EAS_AF=0.0179;AMR_AF=0.062;AFR_AF=0.202;EUR_AF=0.0527;SAS_AF=0.1585;AA=T|||;VT=SNP
8	65753547	rs7462059	C	G	100	PASS	AC=2906;AF=0.580272;AN=5008;NS=2504;DP=13435;EAS_AF=0.8125;AMR_AF=0.7032;AFR_AF=0.1974;EUR_AF=0.6978;SAS_AF=0.6503;AA=C|||;VT=SNP
8	65754150	rs73688301	C	A	100	PASS	AC=536;AF=0.107029;AN=5008;NS=2504;DP=21624;EAS_AF=0.0179;AMR_AF=0.062;AFR_AF=0.202;EUR_AF=0.0527;SAS_AF=0.1585;AA=C|||;VT=SNP
8	65754390	rs75360863	T	C	100	PASS	AC=49;AF=0.00978435;AN=5008;NS=2504;DP=19971;EAS_AF=0.0437;AMR_AF=0;AFR_AF=0.0008;EUR_AF=0;SAS_AF=0.0041;AA=T|||;VT=SNP
8	65754743	rs141966043	T	C	100	PASS	AC=53;AF=0.0105831;AN=5008;NS=2504;DP=19612;EAS_AF=0.0109;AMR_AF=0.0562;AFR_AF=0;EUR_AF=0;SAS_AF=0.0031;AA=T|||;VT=SNP
8	65757138	rs7013387	C	A	100	PASS	AC=4486;AF=0.895767;AN=5008;NS=2504;DP=18574;EAS_AF=0.8512;AMR_AF=0.9236;AFR_AF=0.8994;EUR_AF=0.9761;SAS_AF=0.8344;AA=A|||;VT=SNP
8	65757255	rs58603842	A	G	100	PASS	AC=754;AF=0.150559;AN=5008;NS=2504;DP=18560;EAS_AF=0.0179;AMR_AF=0.0764;AFR_AF=0.3585;EUR_AF=0.0537;SAS_AF=0.1585;AA=A|||;VT=SNP
8	65757566	rs61078378	G	C	100	PASS	AC=749;AF=0.149561;AN=5008;NS=2504;DP=21559;EAS_AF=0.0179;AMR_AF=0.0764;AFR_AF=0.3548;EUR_AF=0.0537;SAS_AF=0.1585;AA=G|||;VT=SNP
8	65759260	rs60034994	A	T	100	PASS	AC=741;AF=0.147963;AN=5008;NS=2504;DP=18026;EAS_AF=0.0179;AMR_AF=0.0749;AFR_AF=0.3495;EUR_AF=0.0537;SAS_AF=0.1585;AA=A|||;VT=SNP
8	65760497	rs73244630	G	A	100	PASS	AC=778;AF=0.155351;AN=5008;NS=2504;DP=17739;EAS_AF=0.0179;AMR_AF=0.0749;AFR_AF=0.3782;EUR_AF=0.0527;SAS_AF=0.1585;AA=G|||;VT=SNP
8	65762549	rs7820880	G	A	100	PASS	AC=3046;AF=0.608227;AN=5008;NS=2504;DP=17287;EAS_AF=0.62;AMR_AF=0.5447;AFR_AF=0.6142;EUR_AF=0.5606;SAS_AF=0.682;AA=A|||;VT=SNP
8	65762789	rs4367589	T	G	100	PASS	AC=3104;AF=0.619808;AN=5008;NS=2504;DP=18726;EAS_AF=0.628;AMR_AF=0.5504;AFR_AF=0.6399;EUR_AF=0.5666;SAS_AF=0.6881;AA=G|||;VT=SNP
8	65763640	rs28460132	G	A	100	PASS	AC=1549;AF=0.309305;AN=5008;NS=2504;DP=20521;EAS_AF=0.1806;AMR_AF=0.2939;AFR_AF=0.3487;EUR_AF=0.2913;SAS_AF=0.4182;AA=G|||;VT=SNP
8	65765311	rs116917241	A	G	100	PASS	AC=75;AF=0.014976;AN=5008;NS=2504;DP=15794;EAS_AF=0.0595;AMR_AF=0.0173;AFR_AF=0;EUR_AF=0;SAS_AF=0.0031;AA=A|||;VT=SNP
8	65765358	rs77740951	G	A	100	PASS	AC=29;AF=0.00579073;AN=5008;NS=2504;DP=16556;EAS_AF=0.0278;AMR_AF=0;AFR_AF=0;EUR_AF=0;SAS_AF=0.001;AA=G|||;VT=SNP
8	65765940	rs4574883	A	G	100	PASS	AC=3103;AF=0.619609;AN=5008;NS=2504;DP=19638;EAS_AF=0.629;AMR_AF=0.5504;AFR_AF=0.6377;EUR_AF=0.5686;SAS_AF=0.6871;AA=G|||;VT=SNP
8	65766218	rs4358835	G	A	100	PASS	AC=1360;AF=0.271565;AN=5008;NS=2504;DP=22218;EAS_AF=0.1925;AMR_AF=0.2839;AFR_AF=0.202;EUR_AF=0.2922;SAS_AF=0.4172;AA=G|||;VT=SNP
8	65766678	rs7824195	T	A	100	PASS	AC=3099;AF=0.61881;AN=5008;NS=2504;DP=19011;EAS_AF=0.628;AMR_AF=0.5476;AFR_AF=0.6384;EUR_AF=0.5666;SAS_AF=0.6871;AA=A|||;VT=SNP
8	65767298	rs117752166	A	G	100	PASS	AC=91;AF=0.0181709;AN=5008;NS=2504;DP=16108;EAS_AF=0.0268;AMR_AF=0.0879;AFR_AF=0.0015;EUR_AF=0.001;SAS_AF=0;AA=A|||;VT=SNP
8	65767341	rs4543581	C	A	100	PASS	AC=1469;AF=0.293331;AN=5008;NS=2504;DP=16310;EAS_AF=0.1944;AMR_AF=0.2925;AFR_AF=0.2761;EUR_AF=0.2922;SAS_AF=0.4202;AA=T|||;VT=SNP
8	65768237	rs9298089	A	G	100	PASS	AC=1452;AF=0.289936;AN=5008;NS=2504;DP=18848;EAS_AF=0.1944;AMR_AF=0.2896;AFR_AF=0.2648;EUR_AF=0.2922;SAS_AF=0.4202;AA=A|||;VT=SNP
8	65768401	rs56986679	G	T	100	PASS	AC=733;AF=0.146366;AN=5008;NS=2504;DP=18966;EAS_AF=0.371;AMR_AF=0.2032;AFR_AF=0.0136;EUR_AF=0.0557;SAS_AF=0.1472;AA=G|||;VT=SNP
8	65768820	rs6994123	G	C	100	PASS	AC=3095;AF=0.618011;AN=5008;NS=2504;DP=17634;EAS_AF=0.628;AMR_AF=0.5476;AFR_AF=0.6384;EUR_AF=0.5626;SAS_AF=0.6871;AA=C|||;VT=SNP
8	65769238	rs9918801	T	C	100	PASS	AC=1452;AF=0.289936;AN=5008;NS=2504;DP=18167;EAS_AF=0.1944;AMR_AF=0.2896;AFR_AF=0.2648;EUR_AF=0.2922;SAS_AF=0.4202;AA=T|||;VT=SNP
8	65769409	rs73690405	G	T	100	PASS	AC=1433;AF=0.286142;AN=5008;NS=2504;DP=20182;EAS_AF=0.1944;AMR_AF=0.2896;AFR_AF=0.2504;EUR_AF=0.2922;SAS_AF=0.4202;AA=G|||;VT=SNP
8	65769412	rs12549868	G	A	100	PASS	AC=3056;AF=0.610224;AN=5008;NS=2504;DP=20379;EAS_AF=0.628;AMR_AF=0.5432;AFR_AF=0.612;EUR_AF=0.5626;SAS_AF=0.6861;AA=G|||;VT=SNP
8	65769571	rs4520200	T	G	100	PASS	AC=3095;AF=0.618011;AN=5008;NS=2504;DP=16005;EAS_AF=0.628;AMR_AF=0.5476;AFR_AF=0.6384;EUR_AF=0.5626;SAS_AF=0.6871;AA=G|||;VT=SNP
8	65769870	rs4297066	C	G	100	PASS	AC=3057;AF=0.610423;AN=5008;NS=2504;DP=16804;EAS_AF=0.628;AMR_AF=0.5432;AFR_AF=0.612;EUR_AF=0.5626;SAS_AF=0.6871;AA=C|||;VT=SNP
8	65769930	rs4076430	T	A	100	PASS	AC=1472;AF=0.29393;AN=5008;NS=2504;DP=13032;EAS_AF=0.4335;AMR_AF=0.2493;AFR_AF=0.2489;EUR_AF=0.2704;SAS_AF=0.2669;AA=T|||;VT=SNP
8	65770076	rs4316184	C	T	100	PASS	AC=1451;AF=0.289736;AN=5008;NS=2504;DP=14984;EAS_AF=0.1944;AMR_AF=0.2896;AFR_AF=0.264;EUR_AF=0.2922;SAS_AF=0.4202;AA=C|||;VT=SNP
8	65770467	rs4077789	G	A	100	PASS	AC=1642;AF=0.327875;AN=5008;NS=2504;DP=17340;EAS_AF=0.4335;AMR_AF=0.2565;AFR_AF=0.3737;EUR_AF=0.2704;SAS_AF=0.2669;AA=C|||;VT=SNP
8	65770668	rs4077788	C	A	100	PASS	AC=1604;AF=0.320288;AN=5008;NS=2504;DP=22786;EAS_AF=0.4335;AMR_AF=0.2536;AFR_AF=0.3464;EUR_AF=0.2704;SAS_AF=0.2669;AA=C|||;VT=SNP
8	65771777	rs6472156	A	G	100	PASS	AC=3095;AF=0.618011;AN=5008;NS=2504;DP=18736;EAS_AF=0.628;AMR_AF=0.5476;AFR_AF=0.6384;EUR_AF=0.5626;SAS_AF=0.6871;AA=G|||;VT=SNP
8	65771824	rs72621459	G	A	100	PASS	AC=893;AF=0.178315;AN=5008;NS=2504;DP=18154;EAS_AF=0.371;AMR_AF=0.2118;AFR_AF=0.1293;EUR_AF=0.0557;SAS_AF=0.1483;AA=g|||;VT=SNP
8	65773191	rs12675901	C	A	100	PASS	AC=1624;AF=0.324281;AN=5008;NS=2504;DP=20464;EAS_AF=0.4315;AMR_AF=0.2536;AFR_AF=0.3623;EUR_AF=0.2704;SAS_AF=0.2679;AA=C|||;VT=SNP
8	65773598	rs28637535	A	G	100	PASS	AC=1471;AF=0.29373;AN=5008;NS=2504;DP=21365;EAS_AF=0.1964;AMR_AF=0.2939;AFR_AF=0.2761;EUR_AF=0.2922;SAS_AF=0.4192;AA=G|||;VT=SNP
8	65773683	rs28534831	T	C	100	PASS	AC=1434;AF=0.286342;AN=5008;NS=2504;DP=22113;EAS_AF=0.1964;AMR_AF=0.2911;AFR_AF=0.2496;EUR_AF=0.2922;SAS_AF=0.4192;AA=T|||;VT=SNP
8	65773790	rs10957327	T	C	100	PASS	AC=3096;AF=0.618211;AN=5008;NS=2504;DP=20747;EAS_AF=0.628;AMR_AF=0.5476;AFR_AF=0.6392;EUR_AF=0.5626;SAS_AF=0.6871;AA=C|||;VT=SNP
8	65773886	rs76610061	T	C	100	PASS	AC=24;AF=0.00479233;AN=5008;NS=2504;DP=18455;EAS_AF=0.0109;AMR_AF=0.0159;AFR_AF=0.0015;EUR_AF=0;SAS_AF=0;AA=T|||;VT=SNP
8	65774344	rs4737203	G	A	100	PASS	AC=3096;AF=0.618211;AN=5008;NS=2504;DP=15862;EAS_AF=0.628;AMR_AF=0.5476;AFR_AF=0.6384;EUR_AF=0.5626;SAS_AF=0.6881;AA=A|||;VT=SNP
8	65774604	rs12544073	C	T	100	PASS	AC=1606;AF=0.320687;AN=5008;NS=2504;DP=17521;EAS_AF=0.4315;AMR_AF=0.2536;AFR_AF=0.348;EUR_AF=0.2714;SAS_AF=0.2679;AA=t|||;VT=SNP
8	65775638	rs4645595	C	A	100	PASS	AC=1605;AF=0.320487;AN=5008;NS=2504;DP=16896;EAS_AF=0.4315;AMR_AF=0.2536;AFR_AF=0.348;EUR_AF=0.2704;SAS_AF=0.2679;AA=C|||;VT=SNP
8	65775641	rs28437912	T	A	100	PASS	AC=1433;AF=0.286142;AN=5008;NS=2504;DP=16819;EAS_AF=0.1964;AMR_AF=0.2896;AFR_AF=0.2496;EUR_AF=0.2922;SAS_AF=0.4192;AA=T|||;VT=SNP
8	65775895	rs28420457	C	T	100	PASS	AC=1473;AF=0.294129;AN=5008;NS=2504;DP=21029;EAS_AF=0.1964;AMR_AF=0.2911;AFR_AF=0.2791;EUR_AF=0.2922;SAS_AF=0.4192;AA=C|||;VT=SNP
8	65776138	rs28494823	T	C	100	PASS	AC=1433;AF=0.286142;AN=5008;NS=2504;DP=21179;EAS_AF=0.1964;AMR_AF=0.2896;AFR_AF=0.2496;EUR_AF=0.2922;SAS_AF=0.4192;AA=T|||;VT=SNP
8	65776833	rs10957328	G	A	100	PASS	AC=1625;AF=0.324481;AN=5008;NS=2504;DP=17707;EAS_AF=0.4315;AMR_AF=0.2536;AFR_AF=0.3623;EUR_AF=0.2704;SAS_AF=0.2689;AA=G|||;VT=SNP
8	65776849	rs10957329	C	T	100	PASS	AC=1606;AF=0.320687;AN=5008;NS=2504;DP=17178;EAS_AF=0.4315;AMR_AF=0.2536;AFR_AF=0.348;EUR_AF=0.2704;SAS_AF=0.2689;AA=C|||;VT=SNP
8	65777120	rs6999435	C	T	100	PASS	AC=1433;AF=0.286142;AN=5008;NS=2504;DP=22625;EAS_AF=0.1964;AMR_AF=0.2896;AFR_AF=0.2496;EUR_AF=0.2922;SAS_AF=0.4192;AA=C|||;VT=SNP
8	65777154	rs6999566	C	T	100	PASS	AC=3096;AF=0.618211;AN=5008;NS=2504;DP=21467;EAS_AF=0.628;AMR_AF=0.5476;AFR_AF=0.6384;EUR_AF=0.5626;SAS_AF=0.6881;AA=T|||;VT=SNP
8	65777222	rs35609062	A	G	100	PASS	AC=1625;AF=0.324481;AN=5008;NS=2504;DP=20763;EAS_AF=0.4315;AMR_AF=0.2536;AFR_AF=0.3623;EUR_AF=0.2704;SAS_AF=0.2689;AA=A|||;VT=SNP
8	65777436	rs117861530	C	G	100	PASS	AC=60;AF=0.0119808;AN=5008;NS=2504;DP=21121;EAS_AF=0.0228;AMR_AF=0.0533;AFR_AF=0;EUR_AF=0;SAS_AF=0;AA=C|||;VT=SNP
8	65777437	rs4737686	T	C	100	PASS	AC=3096;AF=0.618211;AN=5008;NS=2504;DP=21155;EAS_AF=0.628;AMR_AF=0.5476;AFR_AF=0.6384;EUR_AF=0.5626;SAS_AF=0.6881;AA=C|||;VT=SNP
8	65777600	rs13270036	T	A	100	PASS	AC=1243;AF=0.248203;AN=5008;NS=2504;DP=18302;EAS_AF=0.4315;AMR_AF=0.2349;AFR_AF=0.0847;EUR_AF=0.2694;SAS_AF=0.2679;AA=C|||;VT=SNP
8	65778239	rs12545184	T	A	100	PASS	AC=1605;AF=0.320487;AN=5008;NS=2504;DP=18206;EAS_AF=0.4315;AMR_AF=0.2536;AFR_AF=0.348;EUR_AF=0.2704;SAS_AF=0.2679;AA=T|||;VT=SNP
8	65778370	rs6996925	T	C	100	PASS	AC=3121;AF=0.623203;AN=5008;NS=2504;DP=18543;EAS_AF=0.628;AMR_AF=0.5504;AFR_AF=0.6566;EUR_AF=0.5626;SAS_AF=0.6871;AA=C|||;VT=SNP
8	65779270	rs10098693	C	G	100	PASS	AC=1519;AF=0.303315;AN=5008;NS=2504;DP=18477;EAS_AF=0.3472;AMR_AF=0.2176;AFR_AF=0.3646;EUR_AF=0.1909;SAS_AF=0.3517;AA=C|||;VT=SNP
8	65779887	rs10102126	A	T	100	PASS	AC=1454;AF=0.290335;AN=5008;NS=2504;DP=23383;EAS_AF=0.374;AMR_AF=0.304;AFR_AF=0.4221;EUR_AF=0.1312;SAS_AF=0.18;AA=A|||;VT=SNP
8	65780114	rs57515669	C	T	100	PASS	AC=1451;AF=0.289736;AN=5008;NS=2504;DP=21845;EAS_AF=0.374;AMR_AF=0.304;AFR_AF=0.4221;EUR_AF=0.1312;SAS_AF=0.1769;AA=C|||;VT=SNP
8	65780215	rs4401898	A	G	100	PASS	AC=2906;AF=0.580272;AN=5008;NS=2504;DP=22138;EAS_AF=0.8095;AMR_AF=0.6239;AFR_AF=0.6324;EUR_AF=0.3996;SAS_AF=0.4284;AA=G|||;VT=SNP
8	65780455	rs59668569	A	G	100	PASS	AC=1412;AF=0.281949;AN=5008;NS=2504;DP=21545;EAS_AF=0.374;AMR_AF=0.3012;AFR_AF=0.3941;EUR_AF=0.1312;SAS_AF=0.1769;AA=A|||;VT=SNP
8	65780516	rs12544578	G	A	100	PASS	AC=2906;AF=0.580272;AN=5008;NS=2504;DP=20665;EAS_AF=0.8095;AMR_AF=0.6239;AFR_AF=0.6324;EUR_AF=0.3996;SAS_AF=0.4284;AA=A|||;VT=SNP
8	65780919	rs28539427	C	T	100	PASS	AC=1063;AF=0.21226;AN=5008;NS=2504;DP=20539;EAS_AF=0.1885;AMR_AF=0.1412;AFR_AF=0.1868;EUR_AF=0.1849;SAS_AF=0.3497;AA=C|||;VT=SNP
8	65780968	rs4621840	G	A	100	PASS	AC=1430;AF=0.285543;AN=5008;NS=2504;DP=21487;EAS_AF=0.4355;AMR_AF=0.3184;AFR_AF=0.1921;EUR_AF=0.2684;SAS_AF=0.2515;AA=G|||;VT=SNP
8	65780991	rs11785683	A	T	100	PASS	AC=1179;AF=0.235423;AN=5008;NS=2504;DP=20598;EAS_AF=0.1885;AMR_AF=0.1484;AFR_AF=0.2708;EUR_AF=0.1849;SAS_AF=0.3497;AA=A|||;VT=SNP
8	65781154	rs4617196	T	C	100	PASS	AC=1455;AF=0.290535;AN=5008;NS=2504;DP=17815;EAS_AF=0.4355;AMR_AF=0.3199;AFR_AF=0.2103;EUR_AF=0.2684;SAS_AF=0.2515;AA=T|||;VT=SNP
8	65781297	rs149102850	G	A	100	PASS	AC=37;AF=0.00738818;AN=5008;NS=2504;DP=20145;EAS_AF=0.0079;AMR_AF=0.0331;AFR_AF=0.0008;EUR_AF=0;SAS_AF=0.0051;AA=G|||;VT=SNP
8	65781538	rs10109548	A	G	100	PASS	AC=2906;AF=0.580272;AN=5008;NS=2504;DP=19312;EAS_AF=0.8095;AMR_AF=0.6239;AFR_AF=0.6324;EUR_AF=0.3996;SAS_AF=0.4284;AA=G|||;VT=SNP
8	65781543	rs146719718	C	G	100	PASS	AC=25;AF=0.00499201;AN=5008;NS=2504;DP=19489;EAS_AF=0.0248;AMR_AF=0;AFR_AF=0;EUR_AF=0;SAS_AF=0;AA=C|||;VT=SNP
8	65781554	rs28570088	C	T	100	PASS	AC=1452;AF=0.289936;AN=5008;NS=2504;DP=19863;EAS_AF=0.374;AMR_AF=0.304;AFR_AF=0.4228;EUR_AF=0.1312;SAS_AF=0.1769;AA=C|||;VT=SNP
8	65781775	rs35640210	A	C	100	PASS	AC=1443;AF=0.288139;AN=5008;NS=2504;DP=3405;EAS_AF=0.4355;AMR_AF=0.3184;AFR_AF=0.1967;EUR_AF=0.2684;SAS_AF=0.2587;AA=A|||;VT=SNP
8	65782015	rs73250520	C	A	100	PASS	AC=1167;AF=0.233027;AN=5008;NS=2504;DP=23809;EAS_AF=0.1895;AMR_AF=0.1484;AFR_AF=0.2693;EUR_AF=0.1819;SAS_AF=0.3415;AA=C|||;VT=SNP
8	65782089	rs73250523	A	T	100	PASS	AC=1174;AF=0.234425;AN=5008;NS=2504;DP=22708;EAS_AF=0.1885;AMR_AF=0.1484;AFR_AF=0.267;EUR_AF=0.1809;SAS_AF=0.3538;AA=A|||;VT=SNP
8	65782120	rs73250525	G	A	100	PASS	AC=1164;AF=0.232428;AN=5008;NS=2504;DP=21977;EAS_AF=0.1885;AMR_AF=0.1484;AFR_AF=0.2678;EUR_AF=0.1809;SAS_AF=0.3425;AA=G|||;VT=SNP
8	65782242	rs4618739	T	C	100	PASS	AC=1504;AF=0.300319;AN=5008;NS=2504;DP=20249;EAS_AF=0.4345;AMR_AF=0.3228;AFR_AF=0.2398;EUR_AF=0.2704;SAS_AF=0.2587;AA=T|||;VT=SNP
8	65782449	rs6998192	A	G	100	PASS	AC=2718;AF=0.542732;AN=5008;NS=2504;DP=18101;EAS_AF=0.8105;AMR_AF=0.6095;AFR_AF=0.4909;EUR_AF=0.4036;SAS_AF=0.4325;AA=A|||;VT=SNP
8	65782603	rs147299771	A	G	100	PASS	AC=92;AF=0.0183706;AN=5008;NS=2504;DP=11806;EAS_AF=0.004;AMR_AF=0.049;AFR_AF=0.034;EUR_AF=0.0089;SAS_AF=0;AA=A|||;VT=SNP
8	65782604	rs185932465	T	C	100	PASS	AC=40;AF=0.00798722;AN=5008;NS=2504;DP=11767;EAS_AF=0.004;AMR_AF=0.0403;AFR_AF=0;EUR_AF=0.008;SAS_AF=0;AA=T|||;VT=SNP
8	65782704	rs10085975	G	A	100	PASS	AC=1600;AF=0.319489;AN=5008;NS=2504;DP=10760;EAS_AF=0.3522;AMR_AF=0.3343;AFR_AF=0.438;EUR_AF=0.2177;SAS_AF=0.2198;AA=G|||;VT=SNP
8	65782707	rs10085976	G	T	100	PASS	AC=1609;AF=0.321286;AN=5008;NS=2504;DP=10846;EAS_AF=0.3433;AMR_AF=0.3372;AFR_AF=0.4463;EUR_AF=0.2187;SAS_AF=0.2239;AA=G|||;VT=SNP
8	65783019	rs6985116	T	C	100	PASS	AC=3084;AF=0.615815;AN=5008;NS=2504;DP=12870;EAS_AF=0.7827;AMR_AF=0.6729;AFR_AF=0.6112;EUR_AF=0.5129;SAS_AF=0.5153;AA=T|||;VT=SNP
8	65783695	rs10957330	G	A	100	PASS	AC=1527;AF=0.304912;AN=5008;NS=2504;DP=15429;EAS_AF=0.4286;AMR_AF=0.3242;AFR_AF=0.2648;EUR_AF=0.2724;SAS_AF=0.2515;AA=A|||;VT=SNP
8	65783995	rs73690412	A	G	100	PASS	AC=1636;AF=0.326677;AN=5008;NS=2504;DP=18225;EAS_AF=0.3571;AMR_AF=0.353;AFR_AF=0.4047;EUR_AF=0.2406;SAS_AF=0.2597;AA=A|||;VT=SNP
8	65784185	rs58246510	A	G	100	PASS	AC=1747;AF=0.348842;AN=5008;NS=2504;DP=20718;EAS_AF=0.3571;AMR_AF=0.3588;AFR_AF=0.4879;EUR_AF=0.2376;SAS_AF=0.2597;AA=A|||;VT=SNP
8	65786716	rs4273884	G	A	100	PASS	AC=1785;AF=0.35643;AN=5008;NS=2504;DP=14976;EAS_AF=0.4444;AMR_AF=0.3228;AFR_AF=0.3275;EUR_AF=0.3956;SAS_AF=0.2883;AA=g|||;VT=SNP
8	65787213	rs10102289	C	G	100	PASS	AC=1878;AF=0.375;AN=5008;NS=2504;DP=13691;EAS_AF=0.5536;AMR_AF=0.4078;AFR_AF=0.205;EUR_AF=0.4076;SAS_AF=0.364;AA=C|||;VT=SNP
8	65787249	rs7836477	T	C	100	PASS	AC=3798;AF=0.758387;AN=5008;NS=2504;DP=14377;EAS_AF=0.9117;AMR_AF=0.7723;AFR_AF=0.8192;EUR_AF=0.6451;SAS_AF=0.6247;AA=C|||;VT=SNP
8	65787338	rs184836281	G	A	100	PASS	AC=42;AF=0.00838658;AN=5008;NS=2504;DP=16379;EAS_AF=0.0417;AMR_AF=0;AFR_AF=0;EUR_AF=0;SAS_AF=0;AA=g|||;VT=SNP
8	65788069	rs13281387	G	A	100	PASS	AC=1363;AF=0.272165;AN=5008;NS=2504;DP=12478;EAS_AF=0.4266;AMR_AF=0.3199;AFR_AF=0.146;EUR_AF=0.2744;SAS_AF=0.2474;AA=G|||;VT=SNP
8	65788154	rs13280939	A	G	100	PASS	AC=1260;AF=0.251597;AN=5008;NS=2504;DP=14641;EAS_AF=0.4266;AMR_AF=0.3127;AFR_AF=0.0719;EUR_AF=0.2744;SAS_AF=0.2474;AA=A|||;VT=SNP
8	65788461	rs7819350	T	C	100	PASS	AC=1634;AF=0.326278;AN=5008;NS=2504;DP=21764;EAS_AF=0.3591;AMR_AF=0.353;AFR_AF=0.4032;EUR_AF=0.2366;SAS_AF=0.2618;AA=T|||;VT=SNP
8	65790766	rs13274546	A	C	100	PASS	AC=1362;AF=0.271965;AN=5008;NS=2504;DP=16318;EAS_AF=0.4266;AMR_AF=0.3199;AFR_AF=0.146;EUR_AF=0.2734;SAS_AF=0.2474;AA=A|||;VT=SNP
8	65792074	rs6985039	C	T	100	PASS	AC=1360;AF=0.271565;AN=5008;NS=2504;DP=16013;EAS_AF=0.4266;AMR_AF=0.3199;AFR_AF=0.1452;EUR_AF=0.2734;SAS_AF=0.2464;AA=c|||;VT=SNP
8	65792665	rs76065752	T	A	100	PASS	AC=492;AF=0.0982428;AN=5008;NS=2504;DP=17582;EAS_AF=0.128;AMR_AF=0.0937;AFR_AF=0.0189;EUR_AF=0.159;SAS_AF=0.1155;AA=T|||;VT=SNP
8	65792711	rs72621460	A	C	100	PASS	AC=1587;AF=0.316893;AN=5008;NS=2504;DP=18556;EAS_AF=0.3562;AMR_AF=0.3127;AFR_AF=0.3933;EUR_AF=0.2356;SAS_AF=0.2597;AA=A|||;VT=SNP
8	65792974	rs9298090	A	T	100	PASS	AC=2938;AF=0.586661;AN=5008;NS=2504;DP=21376;EAS_AF=0.7847;AMR_AF=0.6585;AFR_AF=0.5204;EUR_AF=0.5;SAS_AF=0.5102;AA=A|||;VT=SNP
8	65793541	rs4268162	C	T	100	PASS	AC=617;AF=0.123203;AN=5008;NS=2504;DP=17203;EAS_AF=0.1131;AMR_AF=0.1859;AFR_AF=0.0182;EUR_AF=0.2137;SAS_AF=0.138;AA=C|||;VT=SNP
8	65793857	rs72621461	A	G	100	PASS	AC=869;AF=0.173522;AN=5008;NS=2504;DP=14696;EAS_AF=0.3641;AMR_AF=0.1412;AFR_AF=0.1566;EUR_AF=0.0507;SAS_AF=0.1493;AA=A|||;VT=SNP
8	65794372	rs4425790	T	A	100	PASS	AC=3688;AF=0.736422;AN=5008;NS=2504;DP=16404;EAS_AF=0.9127;AMR_AF=0.7392;AFR_AF=0.764;EUR_AF=0.6471;SAS_AF=0.6074;AA=T|||;VT=SNP
8	65794791	rs7814515	T	A	100	PASS	AC=1251;AF=0.2498;AN=5008;NS=2504;DP=16483;EAS_AF=0.4385;AMR_AF=0.317;AFR_AF=0.121;EUR_AF=0.2038;SAS_AF=0.229;AA=T|||;VT=SNP
8	65796450	rs7820286	T	G	100	PASS	AC=2133;AF=0.425919;AN=5008;NS=2504;DP=20168;EAS_AF=0.4375;AMR_AF=0.4784;AFR_AF=0.4917;EUR_AF=0.3867;SAS_AF=0.3282;AA=G|||;VT=SNP
8	65796677	rs7840142	A	G	100	PASS	AC=1187;AF=0.237021;AN=5008;NS=2504;DP=19185;EAS_AF=0.4365;AMR_AF=0.3141;AFR_AF=0.0756;EUR_AF=0.2048;SAS_AF=0.228;AA=A|||;VT=SNP
8	65797508	rs77581113	A	G	100	PASS	AC=564;AF=0.11262;AN=5008;NS=2504;DP=15340;EAS_AF=0.1121;AMR_AF=0.1182;AFR_AF=0.0159;EUR_AF=0.2107;SAS_AF=0.1391;AA=A|||;VT=SNP
8	65797511	rs118059791	G	A	100	PASS	AC=26;AF=0.00519169;AN=5008;NS=2504;DP=15368;EAS_AF=0.0258;AMR_AF=0;AFR_AF=0;EUR_AF=0;SAS_AF=0;AA=G|||;VT=SNP
8	65798438	rs77038500	T	A	100	PASS	AC=113;AF=0.0225639;AN=5008;NS=2504;DP=20954;EAS_AF=0.1012;AMR_AF=0.0014;AFR_AF=0;EUR_AF=0;SAS_AF=0.0102;AA=T|||;VT=SNP
8	65799015	rs7014226	T	G	100	PASS	AC=4416;AF=0.881789;AN=5008;NS=2504;DP=17871;EAS_AF=0.998;AMR_AF=0.8444;AFR_AF=0.9879;EUR_AF=0.6859;SAS_AF=0.8466;AA=G|||;VT=SNP
8	65799171	rs80189777	T	C	100	PASS	AC=561;AF=0.112021;AN=5008;NS=2504;DP=17685;EAS_AF=0.1091;AMR_AF=0.1182;AFR_AF=0.0159;EUR_AF=0.2107;SAS_AF=0.1391;AA=T|||;VT=SNP
8	65799179	rs7824981	C	T	100	PASS	AC=1231;AF=0.245807;AN=5008;NS=2504;DP=17765;EAS_AF=0.4365;AMR_AF=0.317;AFR_AF=0.1082;EUR_AF=0.2038;SAS_AF=0.228;AA=C|||;VT=SNP
8	65799727	rs4573321	A	G	100	PASS	AC=3719;AF=0.742612;AN=5008;NS=2504;DP=19689;EAS_AF=0.9127;AMR_AF=0.7392;AFR_AF=0.7882;EUR_AF=0.6461;SAS_AF=0.6074;AA=G|||;VT=SNP
8	65800246	rs7829838	A	C	100	PASS	AC=1245;AF=0.248602;AN=5008;NS=2504;DP=20019;EAS_AF=0.4365;AMR_AF=0.3184;AFR_AF=0.118;EUR_AF=0.2038;SAS_AF=0.228;AA=A|||;VT=SNP
8	65800249	rs7829840	A	G	100	PASS	AC=3720;AF=0.742812;AN=5008;NS=2504;DP=20141;EAS_AF=0.9127;AMR_AF=0.7392;AFR_AF=0.7882;EUR_AF=0.6471;SAS_AF=0.6074;AA=G|||;VT=SNP
8	65800457	rs7833587	A	G	100	PASS	AC=1245;AF=0.248602;AN=5008;NS=2504;DP=17162;EAS_AF=0.4365;AMR_AF=0.3184;AFR_AF=0.118;EUR_AF=0.2038;SAS_AF=0.228;AA=A|||;VT=SNP
8	65801533	rs12675209	G	T	100	PASS	AC=2131;AF=0.425519;AN=5008;NS=2504;DP=15937;EAS_AF=0.4375;AMR_AF=0.4784;AFR_AF=0.4909;EUR_AF=0.3857;SAS_AF=0.3282;AA=T|||;VT=SNP
8	65802054	rs56734916	T	C	100	PASS	AC=858;AF=0.171326;AN=5008;NS=2504;DP=18547;EAS_AF=0.3631;AMR_AF=0.1398;AFR_AF=0.1573;EUR_AF=0.0497;SAS_AF=0.1401;AA=T|||;VT=SNP
8	65802060	rs117964087	T	A	100	PASS	AC=53;AF=0.0105831;AN=5008;NS=2504;DP=18602;EAS_AF=0.0476;AMR_AF=0;AFR_AF=0;EUR_AF=0;SAS_AF=0.0051;AA=T|||;VT=SNP
8	65803685	rs4548219	C	G	100	PASS	AC=2132;AF=0.425719;AN=5008;NS=2504;DP=18082;EAS_AF=0.4375;AMR_AF=0.4784;AFR_AF=0.4917;EUR_AF=0.3857;SAS_AF=0.3282;AA=G|||;VT=SNP
8	65806857	rs6998890	C	T	100	PASS	AC=3708;AF=0.740415;AN=5008;NS=2504;DP=18481;EAS_AF=0.9117;AMR_AF=0.7378;AFR_AF=0.7784;EUR_AF=0.6481;SAS_AF=0.6094;AA=T|||;VT=SNP
8	65807063	rs6999082	A	G	100	PASS	AC=1613;AF=0.322085;AN=5008;NS=2504;DP=18408;EAS_AF=0.4752;AMR_AF=0.2594;AFR_AF=0.3154;EUR_AF=0.2604;SAS_AF=0.2812;AA=A|||;VT=SNP
8	65807564	rs12675638	G	A	100	PASS	AC=880;AF=0.175719;AN=5008;NS=2504;DP=19658;EAS_AF=0.3641;AMR_AF=0.1441;AFR_AF=0.1717;EUR_AF=0.0487;SAS_AF=0.1401;AA=G|||;VT=SNP
8	65808283	rs138802725	T	C	100	PASS	AC=45;AF=0.00898562;AN=5008;NS=2504;DP=12654;EAS_AF=0.0149;AMR_AF=0.0418;AFR_AF=0.0008;EUR_AF=0;SAS_AF=0;AA=T|||;VT=SNP
8	65810061	rs10102238	A	G	100	PASS	AC=649;AF=0.129593;AN=5008;NS=2504;DP=19925;EAS_AF=0.1062;AMR_AF=0.111;AFR_AF=0.0862;EUR_AF=0.2087;SAS_AF=0.1442;AA=A|||;VT=SNP
8	65810214	rs10089214	T	G	100	PASS	AC=2998;AF=0.598642;AN=5008;NS=2504;DP=19809;EAS_AF=0.5546;AMR_AF=0.5115;AFR_AF=0.7534;EUR_AF=0.4732;SAS_AF=0.6258;AA=G|||;VT=SNP
8	65812429	rs58981215	G	A	100	PASS	AC=600;AF=0.119808;AN=5008;NS=2504;DP=19807;EAS_AF=0.0873;AMR_AF=0.085;AFR_AF=0.1415;EUR_AF=0.0398;SAS_AF=0.2311;AA=G|||;VT=SNP
8	65812448	rs60208692	G	A	100	PASS	AC=599;AF=0.119609;AN=5008;NS=2504;DP=20152;EAS_AF=0.0873;AMR_AF=0.085;AFR_AF=0.1407;EUR_AF=0.0398;SAS_AF=0.2311;AA=G|||;VT=SNP
8	65812899	rs4481642	G	A	100	PASS	AC=573;AF=0.114417;AN=5008;NS=2504;DP=19889;EAS_AF=0.1052;AMR_AF=0.1182;AFR_AF=0.0182;EUR_AF=0.2117;SAS_AF=0.1513;AA=G|||;VT=SNP
8	65813103	rs4481643	G	C	100	PASS	AC=574;AF=0.114617;AN=5008;NS=2504;DP=21103;EAS_AF=0.1052;AMR_AF=0.1196;AFR_AF=0.0182;EUR_AF=0.2117;SAS_AF=0.1513;AA=G|||;VT=SNP
8	65814277	rs4737687	A	G	100	PASS	AC=3038;AF=0.606629;AN=5008;NS=2504;DP=21278;EAS_AF=0.4613;AMR_AF=0.5202;AFR_AF=0.882;EUR_AF=0.4573;SAS_AF=0.5992;AA=G|||;VT=SNP
8	65814960	rs117639958	T	A	100	PASS	AC=33;AF=0.00658946;AN=5008;NS=2504;DP=21928;EAS_AF=0.0089;AMR_AF=0.0274;AFR_AF=0;EUR_AF=0;SAS_AF=0.0051;AA=T|||;VT=SNP
8	65815052	rs78524442	G	A	100	PASS	AC=573;AF=0.114417;AN=5008;NS=2504;DP=22520;EAS_AF=0.1052;AMR_AF=0.1182;AFR_AF=0.0182;EUR_AF=0.2117;SAS_AF=0.1513;AA=G|||;VT=SNP
8	65815618	rs7846563	C	T	100	PASS	AC=597;AF=0.119209;AN=5008;NS=2504;DP=17785;EAS_AF=0.0873;AMR_AF=0.0836;AFR_AF=0.1399;EUR_AF=0.0398;SAS_AF=0.2311;AA=C|||;VT=SNP
8	65816041	rs72621462	G	A	100	PASS	AC=747;AF=0.149161;AN=5008;NS=2504;DP=15176;EAS_AF=0.2679;AMR_AF=0.1542;AFR_AF=0.1604;EUR_AF=0.0378;SAS_AF=0.1227;AA=G|||;VT=SNP
8	65816216	rs7813076	C	T	100	PASS	AC=603;AF=0.120407;AN=5008;NS=2504;DP=15947;EAS_AF=0.0873;AMR_AF=0.0836;AFR_AF=0.143;EUR_AF=0.0398;SAS_AF=0.2331;AA=C|||;VT=SNP
8	65818378	rs4295699	A	G	100	PASS	AC=602;AF=0.120208;AN=5008;NS=2504;DP=14937;EAS_AF=0.0873;AMR_AF=0.0865;AFR_AF=0.1422;EUR_AF=0.0398;SAS_AF=0.2311;AA=A|||;VT=SNP
8	65818520	rs4260923	A	G	100	PASS	AC=3036;AF=0.60623;AN=5008;NS=2504;DP=17037;EAS_AF=0.4593;AMR_AF=0.5216;AFR_AF=0.8812;EUR_AF=0.4573;SAS_AF=0.5992;AA=G|||;VT=SNP
8	65818719	rs72621463	G	A	100	PASS	AC=739;AF=0.147564;AN=5008;NS=2504;DP=17973;EAS_AF=0.2659;AMR_AF=0.1542;AFR_AF=0.1573;EUR_AF=0.0378;SAS_AF=0.1207;AA=G|||;VT=SNP
8	65818743	rs4263805	C	T	100	PASS	AC=606;AF=0.121006;AN=5008;NS=2504;DP=16768;EAS_AF=0.0873;AMR_AF=0.0865;AFR_AF=0.1452;EUR_AF=0.0398;SAS_AF=0.2311;AA=C|||;VT=SNP
8	65819352	rs6989338	T	C	100	PASS	AC=3054;AF=0.609824;AN=5008;NS=2504;DP=17305;EAS_AF=0.4613;AMR_AF=0.562;AFR_AF=0.882;EUR_AF=0.4592;SAS_AF=0.5838;AA=C|||;VT=SNP
8	65819485	rs7840415	G	A	100	PASS	AC=618;AF=0.123403;AN=5008;NS=2504;DP=16224;EAS_AF=0.0952;AMR_AF=0.0865;AFR_AF=0.1452;EUR_AF=0.0398;SAS_AF=0.2352;AA=G|||;VT=SNP
8	65819509	rs28519604	T	C	100	PASS	AC=568;AF=0.113419;AN=5008;NS=2504;DP=15799;EAS_AF=0.0982;AMR_AF=0.1571;AFR_AF=0.0136;EUR_AF=0.2097;SAS_AF=0.1339;AA=T|||;VT=SNP
8	65819601	rs73688173	T	C	100	PASS	AC=751;AF=0.14996;AN=5008;NS=2504;DP=15505;EAS_AF=0.2659;AMR_AF=0.1542;AFR_AF=0.1664;EUR_AF=0.0378;SAS_AF=0.1207;AA=T|||;VT=SNP
8	65819608	rs73688174	T	G	100	PASS	AC=877;AF=0.17512;AN=5008;NS=2504;DP=15622;EAS_AF=0.2659;AMR_AF=0.1614;AFR_AF=0.2572;EUR_AF=0.0388;SAS_AF=0.1207;AA=T|||;VT=SNP
8	65820833	rs72621464	G	T	100	PASS	AC=852;AF=0.170128;AN=5008;NS=2504;DP=17359;EAS_AF=0.2659;AMR_AF=0.1614;AFR_AF=0.2383;EUR_AF=0.0388;SAS_AF=0.1207;AA=G|||;VT=SNP
8	65822915	rs28699391	A	G	100	PASS	AC=575;AF=0.114816;AN=5008;NS=2504;DP=20296;EAS_AF=0.0982;AMR_AF=0.1599;AFR_AF=0.0144;EUR_AF=0.2147;SAS_AF=0.1329;AA=A|||;VT=SNP
8	65823206	rs72621465	A	G	100	PASS	AC=745;AF=0.148762;AN=5008;NS=2504;DP=18525;EAS_AF=0.2659;AMR_AF=0.1542;AFR_AF=0.1619;EUR_AF=0.0378;SAS_AF=0.1207;AA=A|||;VT=SNP
8	65824079	rs113613019	G	T	100	PASS	AC=574;AF=0.114617;AN=5008;NS=2504;DP=21635;EAS_AF=0.0982;AMR_AF=0.1585;AFR_AF=0.0144;EUR_AF=0.2147;SAS_AF=0.1329;AA=G|||;VT=SNP
8	65824105	rs12681957	G	C	100	PASS	AC=3069;AF=0.612819;AN=5008;NS=2504;DP=20794;EAS_AF=0.4603;AMR_AF=0.562;AFR_AF=0.8949;EUR_AF=0.4592;SAS_AF=0.5828;AA=C|||;VT=SNP
8	65826149	rs28496551	G	A	100	PASS	AC=576;AF=0.115016;AN=5008;NS=2504;DP=15789;EAS_AF=0.0982;AMR_AF=0.1585;AFR_AF=0.0144;EUR_AF=0.2157;SAS_AF=0.1339;AA=g|||;VT=SNP
8	65826700	rs28645980	T	C	100	PASS	AC=575;AF=0.114816;AN=5008;NS=2504;DP=18300;EAS_AF=0.0982;AMR_AF=0.1599;AFR_AF=0.0144;EUR_AF=0.2147;SAS_AF=0.1329;AA=T|||;VT=SNP
8	65827376	rs3935035	T	G	100	PASS	AC=3062;AF=0.611422;AN=5008;NS=2504;DP=18733;EAS_AF=0.4673;AMR_AF=0.562;AFR_AF=0.882;EUR_AF=0.4602;SAS_AF=0.5849;AA=G|||;VT=SNP
8	65828731	rs7823966	A	G	100	PASS	AC=3039;AF=0.606829;AN=5008;NS=2504;DP=20145;EAS_AF=0.4653;AMR_AF=0.5562;AFR_AF=0.8699;EUR_AF=0.4602;SAS_AF=0.5838;AA=G|||;VT=SNP
8	65828812	rs72621466	A	G	100	PASS	AC=751;AF=0.14996;AN=5008;NS=2504;DP=19344;EAS_AF=0.2708;AMR_AF=0.1542;AFR_AF=0.1626;EUR_AF=0.0378;SAS_AF=0.1207;AA=A|||;VT=SNP
8	65829146	rs6994298	G	C	100	PASS	AC=3033;AF=0.605631;AN=5008;NS=2504;DP=22174;EAS_AF=0.4633;AMR_AF=0.5562;AFR_AF=0.8691;EUR_AF=0.4602;SAS_AF=0.5808;AA=C|||;VT=SNP
8	65829244	rs4131481	C	A	100	PASS	AC=614;AF=0.122604;AN=5008;NS=2504;DP=21749;EAS_AF=0.0952;AMR_AF=0.0865;AFR_AF=0.1415;EUR_AF=0.0408;SAS_AF=0.2352;AA=C|||;VT=SNP
8	65830247	rs67046349	C	G	100	PASS	AC=227;AF=0.0453275;AN=5008;NS=2504;DP=16051;EAS_AF=0.0714;AMR_AF=0.0778;AFR_AF=0.0068;EUR_AF=0.0716;SAS_AF=0.0204;AA=C|||;VT=SNP
8	65831580	rs7822326	T	C	100	PASS	AC=613;AF=0.122404;AN=5008;NS=2504;DP=18351;EAS_AF=0.0952;AMR_AF=0.0865;AFR_AF=0.1407;EUR_AF=0.0408;SAS_AF=0.2352;AA=T|||;VT=SNP
8	65831784	rs118161458	C	T	100	PASS	AC=66;AF=0.0131789;AN=5008;NS=2504;DP=16680;EAS_AF=0.0228;AMR_AF=0.062;AFR_AF=0;EUR_AF=0;SAS_AF=0;AA=C|||;VT=SNP
8	65832215	rs10091505	A	T	100	PASS	AC=3077;AF=0.614417;AN=5008;NS=2504;DP=11585;EAS_AF=0.4653;AMR_AF=0.562;AFR_AF=0.8956;EUR_AF=0.4602;SAS_AF=0.5838;AA=T|||;VT=SNP
8	65832230	rs10106552	T	C	100	PASS	AC=1122;AF=0.224042;AN=5008;NS=2504;DP=11713;EAS_AF=0.369;AMR_AF=0.2983;AFR_AF=0.0303;EUR_AF=0.2525;SAS_AF=0.2546;AA=T|||;VT=SNP
8	65832704	rs11986768	C	T	100	PASS	AC=3039;AF=0.606829;AN=5008;NS=2504;DP=18153;EAS_AF=0.4653;AMR_AF=0.5562;AFR_AF=0.8699;EUR_AF=0.4602;SAS_AF=0.5838;AA=T|||;VT=SNP
8	65833013	rs60721646	G	A	100	PASS	AC=2528;AF=0.504792;AN=5008;NS=2504;DP=21358;EAS_AF=0.4663;AMR_AF=0.5274;AFR_AF=0.4985;EUR_AF=0.4592;SAS_AF=0.5838;AA=A|||;VT=SNP
8	65833513	rs61257891	C	T	100	PASS	AC=615;AF=0.122804;AN=5008;NS=2504;DP=20398;EAS_AF=0.0952;AMR_AF=0.0865;AFR_AF=0.1422;EUR_AF=0.0408;SAS_AF=0.2352;AA=C|||;VT=SNP
8	65835086	rs10103608	G	C	100	PASS	AC=1121;AF=0.223842;AN=5008;NS=2504;DP=16165;EAS_AF=0.37;AMR_AF=0.2968;AFR_AF=0.0287;EUR_AF=0.2535;SAS_AF=0.2546;AA=G|||;VT=SNP
8	65835194	rs75359574	C	G	100	PASS	AC=61;AF=0.0121805;AN=5008;NS=2504;DP=14650;EAS_AF=0.0298;AMR_AF=0.0375;AFR_AF=0.0015;EUR_AF=0.002;SAS_AF=0.001;AA=C|||;VT=SNP
8	65835327	rs6988513	A	G	100	PASS	AC=577;AF=0.115216;AN=5008;NS=2504;DP=13269;EAS_AF=0.0992;AMR_AF=0.1585;AFR_AF=0.0144;EUR_AF=0.2157;SAS_AF=0.1339;AA=A|||;VT=SNP
8	65835589	rs57609973	T	C	100	PASS	AC=615;AF=0.122804;AN=5008;NS=2504;DP=16408;EAS_AF=0.0952;AMR_AF=0.0865;AFR_AF=0.1422;EUR_AF=0.0408;SAS_AF=0.2352;AA=T|||;VT=SNP
8	65836661	rs72621467	A	T	100	PASS	AC=545;AF=0.108826;AN=5008;NS=2504;DP=20761;EAS_AF=0.2708;AMR_AF=0.1398;AFR_AF=0.0144;EUR_AF=0.0378;SAS_AF=0.1207;AA=A|||;VT=SNP
8	65838021	rs183537358	G	A	100	PASS	AC=41;AF=0.0081869;AN=5008;NS=2504;DP=21403;EAS_AF=0.0407;AMR_AF=0;AFR_AF=0;EUR_AF=0;SAS_AF=0;AA=g|||;VT=SNP
8	65839495	rs12680851	A	G	100	PASS	AC=616;AF=0.123003;AN=5008;NS=2504;DP=19684;EAS_AF=0.2708;AMR_AF=0.1412;AFR_AF=0.0673;EUR_AF=0.0378;SAS_AF=0.1207;AA=N|||;VT=SNP
8	65839512	rs10957331	A	G	100	PASS	AC=1121;AF=0.223842;AN=5008;NS=2504;DP=19615;EAS_AF=0.37;AMR_AF=0.2983;AFR_AF=0.0287;EUR_AF=0.2525;SAS_AF=0.2546;AA=a|||;VT=SNP
8	65841541	rs10046764	A	T	100	PASS	AC=1120;AF=0.223642;AN=5008;NS=2504;DP=20168;EAS_AF=0.37;AMR_AF=0.2983;AFR_AF=0.0287;EUR_AF=0.2525;SAS_AF=0.2536;AA=A|||;VT=SNP
8	65843352	rs12546049	C	T	100	PASS	AC=1119;AF=0.223442;AN=5008;NS=2504;DP=18979;EAS_AF=0.37;AMR_AF=0.2983;AFR_AF=0.028;EUR_AF=0.2525;SAS_AF=0.2536;AA=C|||;VT=SNP
8	65843523	rs28605372	C	T	100	PASS	AC=1121;AF=0.223842;AN=5008;NS=2504;DP=18673;EAS_AF=0.37;AMR_AF=0.2983;AFR_AF=0.0287;EUR_AF=0.2525;SAS_AF=0.2546;AA=T|||;VT=SNP
8	65843682	rs28698718	C	T	100	PASS	AC=1121;AF=0.223842;AN=5008;NS=2504;DP=19688;EAS_AF=0.37;AMR_AF=0.2983;AFR_AF=0.0287;EUR_AF=0.2525;SAS_AF=0.2546;AA=C|||;VT=SNP
8	65844316	rs28395281	T	A	100	PASS	AC=3040;AF=0.607029;AN=5008;NS=2504;DP=17485;EAS_AF=0.4663;AMR_AF=0.5562;AFR_AF=0.8691;EUR_AF=0.4602;SAS_AF=0.5849;AA=A|||;VT=SNP
8	65844674	rs7825628	T	G	100	PASS	AC=2947;AF=0.588458;AN=5008;NS=2504;DP=15679;EAS_AF=0.4663;AMR_AF=0.5519;AFR_AF=0.8018;EUR_AF=0.4602;SAS_AF=0.5838;AA=G|||;VT=SNP
8	65844853	rs7841923	A	T	100	PASS	AC=2947;AF=0.588458;AN=5008;NS=2504;DP=13875;EAS_AF=0.4663;AMR_AF=0.5519;AFR_AF=0.8018;EUR_AF=0.4602;SAS_AF=0.5838;AA=T|||;VT=SNP
8	65846246	rs4737689	T	C	100	PASS	AC=615;AF=0.122804;AN=5008;NS=2504;DP=18004;EAS_AF=0.0952;AMR_AF=0.0865;AFR_AF=0.143;EUR_AF=0.0408;SAS_AF=0.2342;AA=T|||;VT=SNP
8	65846749	rs72658917	G	A	100	PASS	AC=150;AF=0.0299521;AN=5008;NS=2504;DP=17976;EAS_AF=0.002;AMR_AF=0.0274;AFR_AF=0.056;EUR_AF=0.0477;SAS_AF=0.0072;AA=A|||;VT=SNP
8	65847615	rs147145564	T	C	100	PASS	AC=14;AF=0.00279553;AN=5008;NS=2504;DP=15601;EAS_AF=0.006;AMR_AF=0;AFR_AF=0;EUR_AF=0.008;SAS_AF=0;AA=T|||;VT=SNP
8	65847803	rs10112478	C	G	100	PASS	AC=575;AF=0.114816;AN=5008;NS=2504;DP=16109;EAS_AF=0.1002;AMR_AF=0.1585;AFR_AF=0.0121;EUR_AF=0.2147;SAS_AF=0.135;AA=C|||;VT=SNP
8	65848007	rs4737690	T	G	100	PASS	AC=3041;AF=0.607228;AN=5008;NS=2504;DP=18775;EAS_AF=0.4663;AMR_AF=0.5562;AFR_AF=0.8699;EUR_AF=0.4612;SAS_AF=0.5838;AA=G|||;VT=SNP
8	65848899	rs7835805	A	G	100	PASS	AC=616;AF=0.123003;AN=5008;NS=2504;DP=19389;EAS_AF=0.0952;AMR_AF=0.0865;AFR_AF=0.1437;EUR_AF=0.0408;SAS_AF=0.2342;AA=A|||;VT=SNP
8	65851338	rs182833325	A	T	100	PASS	AC=38;AF=0.00758786;AN=5008;NS=2504;DP=11719;EAS_AF=0.0377;AMR_AF=0;AFR_AF=0;EUR_AF=0;SAS_AF=0;AA=A|||;VT=SNP
8	65852914	rs7820796	C	G	100	PASS	AC=2425;AF=0.484225;AN=5008;NS=2504;DP=19373;EAS_AF=0.371;AMR_AF=0.4697;AFR_AF=0.7277;EUR_AF=0.4195;SAS_AF=0.3487;AA=G|||;VT=SNP
8	65853137	rs4576457	A	C	100	PASS	AC=2430;AF=0.485224;AN=5008;NS=2504;DP=21283;EAS_AF=0.371;AMR_AF=0.4712;AFR_AF=0.7277;EUR_AF=0.4235;SAS_AF=0.3487;AA=C|||;VT=SNP
8	65853222	rs117464095	A	T	100	PASS	AC=117;AF=0.0233626;AN=5008;NS=2504;DP=20891;EAS_AF=0.1111;AMR_AF=0;AFR_AF=0;EUR_AF=0;SAS_AF=0.0051;AA=A|||;VT=SNP
8	65853615	rs58458557	C	T	100	PASS	AC=28;AF=0.00559105;AN=5008;NS=2504;DP=19854;EAS_AF=0.0278;AMR_AF=0;AFR_AF=0;EUR_AF=0;SAS_AF=0;AA=C|||;VT=SNP
8	65854402	rs4466436	T	C	100	PASS	AC=1121;AF=0.223842;AN=5008;NS=2504;DP=20308;EAS_AF=0.37;AMR_AF=0.2983;AFR_AF=0.0287;EUR_AF=0.2535;SAS_AF=0.2536;AA=T|||;VT=SNP
8	65854926	rs12550608	G	A	100	PASS	AC=573;AF=0.114417;AN=5008;NS=2504;DP=19995;EAS_AF=0.0992;AMR_AF=0.1585;AFR_AF=0.0121;EUR_AF=0.2147;SAS_AF=0.1339;AA=G|||;VT=SNP
8	65855147	rs12545730	A	T	100	PASS	AC=1120;AF=0.223642;AN=5008;NS=2504;DP=21404;EAS_AF=0.37;AMR_AF=0.2983;AFR_AF=0.0287;EUR_AF=0.2525;SAS_AF=0.2536;AA=A|||;VT=SNP
8	65855673	rs147671151	C	T	100	PASS	AC=43;AF=0.00858626;AN=5008;NS=2504;DP=17141;EAS_AF=0.0417;AMR_AF=0;AFR_AF=0;EUR_AF=0;SAS_AF=0.001;AA=C|||;VT=SNP
8	65856143	rs4078079	C	T	100	PASS	AC=2426;AF=0.484425;AN=5008;NS=2504;DP=16706;EAS_AF=0.371;AMR_AF=0.4697;AFR_AF=0.7277;EUR_AF=0.4205;SAS_AF=0.3487;AA=T|||;VT=SNP
8	65857956	rs72621468	G	A	100	PASS	AC=544;AF=0.108626;AN=5008;NS=2504;DP=16270;EAS_AF=0.2708;AMR_AF=0.1398;AFR_AF=0.0144;EUR_AF=0.0378;SAS_AF=0.1196;AA=G|||;VT=SNP
8	65858013	rs72621469	A	G	100	PASS	AC=1122;AF=0.224042;AN=5008;NS=2504;DP=14141;EAS_AF=0.37;AMR_AF=0.2997;AFR_AF=0.0287;EUR_AF=0.2535;SAS_AF=0.2536;AA=A|||;VT=SNP
8	65858401	rs150884136	G	A	100	PASS	AC=108;AF=0.0215655;AN=5008;NS=2504;DP=13520;EAS_AF=0.0913;AMR_AF=0;AFR_AF=0;EUR_AF=0;SAS_AF=0.0164;AA=G|||;VT=SNP
8	65859302	rs73240850	C	T	100	PASS	AC=608;AF=0.121406;AN=5008;NS=2504;DP=19896;EAS_AF=0.0952;AMR_AF=0.0865;AFR_AF=0.1422;EUR_AF=0.0408;SAS_AF=0.228;AA=C|||;VT=SNP
8	65860547	rs5024289	C	A	100	PASS	AC=1121;AF=0.223842;AN=5008;NS=2504;DP=18313;EAS_AF=0.37;AMR_AF=0.2968;AFR_AF=0.0287;EUR_AF=0.2535;SAS_AF=0.2546;AA=C|||;VT=SNP
8	65861014	rs74970179	C	G	100	PASS	AC=1122;AF=0.224042;AN=5008;NS=2504;DP=19400;EAS_AF=0.37;AMR_AF=0.2983;AFR_AF=0.0287;EUR_AF=0.2535;SAS_AF=0.2546;AA=C|||;VT=SNP
8	65862078	rs188385500	G	A	100	PASS	AC=13;AF=0.00259585;AN=5008;NS=2504;DP=19915;EAS_AF=0.0069;AMR_AF=0;AFR_AF=0;EUR_AF=0.005;SAS_AF=0.001;AA=G|||;VT=SNP
8	65862339	rs10808741	G	T	100	PASS	AC=1122;AF=0.224042;AN=5008;NS=2504;DP=21049;EAS_AF=0.37;AMR_AF=0.2983;AFR_AF=0.0287;EUR_AF=0.2535;SAS_AF=0.2546;AA=G|||;VT=SNP
8	65863349	rs12544244	A	T	100	PASS	AC=592;AF=0.118211;AN=5008;NS=2504;DP=16686;EAS_AF=0.2946;AMR_AF=0.0908;AFR_AF=0.0083;EUR_AF=0.1014;SAS_AF=0.1217;AA=A|||;VT=SNP
8	65863678	rs10808742	G	C	100	PASS	AC=1122;AF=0.224042;AN=5008;NS=2504;DP=16569;EAS_AF=0.37;AMR_AF=0.2983;AFR_AF=0.0287;EUR_AF=0.2535;SAS_AF=0.2546;AA=G|||;VT=SNP
8	65863701	rs12675654	T	G	100	PASS	AC=350;AF=0.0698882;AN=5008;NS=2504;DP=3412;EAS_AF=0.1667;AMR_AF=0.0951;AFR_AF=0.0023;EUR_AF=0.0249;SAS_AF=0.09;AA=T|||;VT=SNP
8	65865617	rs7833783	A	G	100	PASS	AC=3099;AF=0.61881;AN=5008;NS=2504;DP=17116;EAS_AF=0.4752;AMR_AF=0.562;AFR_AF=0.9017;EUR_AF=0.4612;SAS_AF=0.5869;AA=C|||;VT=SNP
8	65866290	rs13253321	G	C	100	PASS	AC=248;AF=0.0495208;AN=5008;NS=2504;DP=14780;EAS_AF=0.0734;AMR_AF=0.0821;AFR_AF=0.0182;EUR_AF=0.0726;SAS_AF=0.0204;AA=G|||;VT=SNP
8	65867104	rs73240863	A	G	100	PASS	AC=617;AF=0.123203;AN=5008;NS=2504;DP=17725;EAS_AF=0.0952;AMR_AF=0.0865;AFR_AF=0.143;EUR_AF=0.0408;SAS_AF=0.2362;AA=A|||;VT=SNP
8	65867540	rs10101964	C	T	100	PASS	AC=3034;AF=0.605831;AN=5008;NS=2504;DP=18320;EAS_AF=0.4663;AMR_AF=0.5562;AFR_AF=0.8699;EUR_AF=0.4612;SAS_AF=0.5767;AA=t|||;VT=SNP
8	65867575	rs4260925	A	G	100	PASS	AC=3088;AF=0.616613;AN=5008;NS=2504;DP=18964;EAS_AF=0.4663;AMR_AF=0.562;AFR_AF=0.9017;EUR_AF=0.4612;SAS_AF=0.5849;AA=N|||;VT=SNP
8	65868038	rs12156257	G	A	100	PASS	AC=1122;AF=0.224042;AN=5008;NS=2504;DP=20399;EAS_AF=0.37;AMR_AF=0.2983;AFR_AF=0.0287;EUR_AF=0.2535;SAS_AF=0.2546;AA=N|||;VT=SNP
8	65868234	rs139896572	G	T	100	PASS	AC=609;AF=0.121605;AN=5008;NS=2504;DP=17906;EAS_AF=0.0952;AMR_AF=0.0865;AFR_AF=0.143;EUR_AF=0.0408;SAS_AF=0.228;AA=g|||;VT=SNP
8	65868963	rs28852998	G	T	100	PASS	AC=1122;AF=0.224042;AN=5008;NS=2504;DP=21241;EAS_AF=0.37;AMR_AF=0.2983;AFR_AF=0.0287;EUR_AF=0.2535;SAS_AF=0.2546;AA=g|||;VT=SNP
8	65870796	rs28864803	G	A	100	PASS	AC=573;AF=0.114417;AN=5008;NS=2504;DP=21138;EAS_AF=0.0992;AMR_AF=0.1585;AFR_AF=0.0121;EUR_AF=0.2147;SAS_AF=0.1339;AA=g|||;VT=SNP
8	65870959	rs75453333	G	A	100	PASS	AC=1122;AF=0.224042;AN=5008;NS=2504;DP=18889;EAS_AF=0.37;AMR_AF=0.2983;AFR_AF=0.0287;EUR_AF=0.2535;SAS_AF=0.2546;AA=g|||;VT=SNP
8	65873423	rs78228810	G	A	100	PASS	AC=617;AF=0.123203;AN=5008;NS=2504;DP=21796;EAS_AF=0.0952;AMR_AF=0.0879;AFR_AF=0.1483;EUR_AF=0.0408;SAS_AF=0.228;AA=g|||;VT=SNP
8	65874493	rs28796739	A	G	100	PASS	AC=1123;AF=0.224241;AN=5008;NS=2504;DP=16954;EAS_AF=0.37;AMR_AF=0.2983;AFR_AF=0.0287;EUR_AF=0.2535;SAS_AF=0.2556;AA=A|||;VT=SNP
8	65874848	rs192709644	C	A	100	PASS	AC=33;AF=0.00658946;AN=5008;NS=2504;DP=16845;EAS_AF=0.0327;AMR_AF=0;AFR_AF=0;EUR_AF=0;SAS_AF=0;AA=C|||;VT=SNP
8	65875435	rs117562081	C	T	100	PASS	AC=92;AF=0.0183706;AN=5008;NS=2504;DP=17017;EAS_AF=0.0893;AMR_AF=0;AFR_AF=0.0008;EUR_AF=0;SAS_AF=0.001;AA=C|||;VT=SNP
8	65875468	rs117821458	C	T	100	PASS	AC=62;AF=0.0123802;AN=5008;NS=2504;DP=17048;EAS_AF=0.0188;AMR_AF=0.0591;AFR_AF=0;EUR_AF=0;SAS_AF=0.002;AA=C|||;VT=SNP
8	65876574	rs146829104	T	C	100	PASS	AC=13;AF=0.00259585;AN=5008;NS=2504;DP=14223;EAS_AF=0.006;AMR_AF=0;AFR_AF=0;EUR_AF=0.007;SAS_AF=0;AA=T|||;VT=SNP
8	65878545	rs4737692	G	T	100	PASS	AC=3033;AF=0.605631;AN=5008;NS=2504;DP=15227;EAS_AF=0.4673;AMR_AF=0.5562;AFR_AF=0.8691;EUR_AF=0.4602;SAS_AF=0.5767;AA=T|||;VT=SNP
8	65878970	rs4737693	G	A	100	PASS	AC=3081;AF=0.615216;AN=5008;NS=2504;DP=15357;EAS_AF=0.4673;AMR_AF=0.562;AFR_AF=0.9017;EUR_AF=0.4612;SAS_AF=0.5767;AA=A|||;VT=SNP
8	65879043	rs10097059	A	G	100	PASS	AC=1547;AF=0.308906;AN=5008;NS=2504;DP=17133;EAS_AF=0.37;AMR_AF=0.3242;AFR_AF=0.3366;EUR_AF=0.2535;SAS_AF=0.2546;AA=A|||;VT=SNP
8	65879822	rs10957332	C	T	100	PASS	AC=1121;AF=0.223842;AN=5008;NS=2504;DP=21802;EAS_AF=0.37;AMR_AF=0.2983;AFR_AF=0.0287;EUR_AF=0.2525;SAS_AF=0.2546;AA=C|||;VT=SNP
8	65881225	rs4737694	T	C	100	PASS	AC=622;AF=0.124201;AN=5008;NS=2504;DP=14686;EAS_AF=0.0962;AMR_AF=0.0865;AFR_AF=0.146;EUR_AF=0.0408;SAS_AF=0.2362;AA=T|||;VT=SNP
8	65881798	rs4610790	C	G	100	PASS	AC=3079;AF=0.614816;AN=5008;NS=2504;DP=16949;EAS_AF=0.4673;AMR_AF=0.562;AFR_AF=0.8949;EUR_AF=0.4602;SAS_AF=0.5849;AA=G|||;VT=SNP
8	65882975	rs72621470	A	G	100	PASS	AC=1123;AF=0.224241;AN=5008;NS=2504;DP=13002;EAS_AF=0.37;AMR_AF=0.2983;AFR_AF=0.0287;EUR_AF=0.2535;SAS_AF=0.2556;AA=A|||;VT=SNP
8	65883172	rs35300531	G	A	100	PASS	AC=251;AF=0.0501198;AN=5008;NS=2504;DP=12951;EAS_AF=0.0734;AMR_AF=0.085;AFR_AF=0.0182;EUR_AF=0.0726;SAS_AF=0.0215;AA=G|||;VT=SNP
8	65885397	rs10093210	A	G	100	PASS	AC=3050;AF=0.609026;AN=5008;NS=2504;DP=17930;EAS_AF=0.4583;AMR_AF=0.5548;AFR_AF=0.8616;EUR_AF=0.4622;SAS_AF=0.6125;AA=G|||;VT=SNP
8	65887061	rs66537370	C	T	100	PASS	AC=1217;AF=0.243011;AN=5008;NS=2504;DP=15242;EAS_AF=0.3889;AMR_AF=0.3242;AFR_AF=0.0303;EUR_AF=0.2962;SAS_AF=0.2679;AA=C|||;VT=SNP
8	65887107	rs72621471	A	G	100	PASS	AC=634;AF=0.126597;AN=5008;NS=2504;DP=14571;EAS_AF=0.2956;AMR_AF=0.1484;AFR_AF=0.0166;EUR_AF=0.0666;SAS_AF=0.1472;AA=A|||;VT=SNP
8	65888161	rs72658921	C	G	100	PASS	AC=151;AF=0.0301518;AN=5008;NS=2504;DP=13830;EAS_AF=0.002;AMR_AF=0.0735;AFR_AF=0.0045;EUR_AF=0.0746;SAS_AF=0.0174;AA=C|||;VT=SNP
8	65888402	rs67282733	C	A	100	PASS	AC=1218;AF=0.243211;AN=5008;NS=2504;DP=14015;EAS_AF=0.3889;AMR_AF=0.3242;AFR_AF=0.0303;EUR_AF=0.2962;SAS_AF=0.2689;AA=C|||;VT=SNP
8	65889072	rs148749662	T	C	100	PASS	AC=13;AF=0.00259585;AN=5008;NS=2504;DP=13407;EAS_AF=0.006;AMR_AF=0;AFR_AF=0;EUR_AF=0.007;SAS_AF=0;AA=T|||;VT=SNP
8	65891130	rs4348539	A	T	100	PASS	AC=2992;AF=0.597444;AN=5008;NS=2504;DP=20507;EAS_AF=0.4712;AMR_AF=0.5447;AFR_AF=0.8487;EUR_AF=0.4453;SAS_AF=0.5818;AA=T|||;VT=SNP
8	65894383	rs16931562	T	A	100	PASS	AC=1497;AF=0.298922;AN=5008;NS=2504;DP=15254;EAS_AF=0.0813;AMR_AF=0.1974;AFR_AF=0.6218;EUR_AF=0.1491;SAS_AF=0.3129;AA=A|||;VT=SNP
8	65894857	rs68123968	C	T	100	PASS	AC=1218;AF=0.243211;AN=5008;NS=2504;DP=14476;EAS_AF=0.3889;AMR_AF=0.3242;AFR_AF=0.031;EUR_AF=0.2962;SAS_AF=0.2679;AA=C|||;VT=SNP
8	65895600	rs73240893	T	C	100	PASS	AC=582;AF=0.116214;AN=5008;NS=2504;DP=19466;EAS_AF=0.0804;AMR_AF=0.0908;AFR_AF=0.1437;EUR_AF=0.0417;SAS_AF=0.2106;AA=T|||;VT=SNP
8	65897418	rs7840002	G	A	100	PASS	AC=3587;AF=0.716254;AN=5008;NS=2504;DP=18917;EAS_AF=0.7579;AMR_AF=0.6354;AFR_AF=0.8752;EUR_AF=0.5338;SAS_AF=0.7035;AA=A|||;VT=SNP
8	65898764	rs2002700	G	A	100	PASS	AC=2833;AF=0.565695;AN=5008;NS=2504;DP=20800;EAS_AF=0.4722;AMR_AF=0.5317;AFR_AF=0.7458;EUR_AF=0.4453;SAS_AF=0.5665;AA=A|||;VT=SNP
8	65899502	rs6996939	C	G	100	PASS	AC=2836;AF=0.566294;AN=5008;NS=2504;DP=22931;EAS_AF=0.4722;AMR_AF=0.536;AFR_AF=0.7458;EUR_AF=0.4453;SAS_AF=0.5665;AA=G|||;VT=SNP
8	65899664	rs16931576	G	T	100	PASS	AC=1849;AF=0.369209;AN=5008;NS=2504;DP=20470;EAS_AF=0.3889;AMR_AF=0.4251;AFR_AF=0.3086;EUR_AF=0.4026;SAS_AF=0.3569;AA=G|||;VT=SNP
8	65899687	rs6997106	A	G	100	PASS	AC=2708;AF=0.540735;AN=5008;NS=2504;DP=20213;EAS_AF=0.4812;AMR_AF=0.5274;AFR_AF=0.6452;EUR_AF=0.4463;SAS_AF=0.5675;AA=G|||;VT=SNP
8	65902888	rs7826321	T	G	100	PASS	AC=3074;AF=0.613818;AN=5008;NS=2504;DP=21940;EAS_AF=0.4831;AMR_AF=0.5562;AFR_AF=0.8986;EUR_AF=0.4453;SAS_AF=0.5777;AA=G|||;VT=SNP
8	65903326	rs4335163	T	C	100	PASS	AC=3036;AF=0.60623;AN=5008;NS=2504;DP=19945;EAS_AF=0.4831;AMR_AF=0.5548;AFR_AF=0.8707;EUR_AF=0.4453;SAS_AF=0.5777;AA=C|||;VT=SNP
8	65904164	rs4465007	G	A	100	PASS	AC=2007;AF=0.400759;AN=5008;NS=2504;DP=16993;EAS_AF=0.3909;AMR_AF=0.4366;AFR_AF=0.4297;EUR_AF=0.4036;SAS_AF=0.3436;AA=G|||;VT=SNP
8	65904316	rs4397441	C	T	100	PASS	AC=2800;AF=0.559105;AN=5008;NS=2504;DP=15177;EAS_AF=0.4742;AMR_AF=0.536;AFR_AF=0.7262;EUR_AF=0.4453;SAS_AF=0.5542;AA=T|||;VT=SNP
8	65904763	rs16931584	A	G	100	PASS	AC=567;AF=0.113219;AN=5008;NS=2504;DP=22226;EAS_AF=0.0843;AMR_AF=0.0692;AFR_AF=0.2156;EUR_AF=0.005;SAS_AF=0.1472;AA=A|||;VT=SNP
8	65905030	rs4406438	A	C	100	PASS	AC=2950;AF=0.589058;AN=5008;NS=2504;DP=22326;EAS_AF=0.4365;AMR_AF=0.5274;AFR_AF=0.8517;EUR_AF=0.4573;SAS_AF=0.5706;AA=A|||;VT=SNP
8	65907540	rs76507187	C	G	100	PASS	AC=90;AF=0.0179712;AN=5008;NS=2504;DP=17240;EAS_AF=0.0873;AMR_AF=0;AFR_AF=0;EUR_AF=0;SAS_AF=0.002;AA=C|||;VT=SNP
8	65907742	rs7011697	A	G	100	PASS	AC=506;AF=0.101038;AN=5008;NS=2504;DP=17322;EAS_AF=0.0446;AMR_AF=0.0663;AFR_AF=0.1316;EUR_AF=0.0398;SAS_AF=0.2055;AA=A|||;VT=SNP
8	65910154	rs1962030	G	A	100	PASS	AC=2974;AF=0.59385;AN=5008;NS=2504;DP=20081;EAS_AF=0.4345;AMR_AF=0.5288;AFR_AF=0.8828;EUR_AF=0.4364;SAS_AF=0.5757;AA=A|||;VT=SNP
8	65910498	rs75707825	C	T	100	PASS	AC=30;AF=0.00599042;AN=5008;NS=2504;DP=19089;EAS_AF=0.0268;AMR_AF=0;AFR_AF=0.0023;EUR_AF=0;SAS_AF=0;AA=C|||;VT=SNP
8	65910709	rs36012140	A	T	100	PASS	AC=235;AF=0.0469249;AN=5008;NS=2504;DP=18483;EAS_AF=0.0784;AMR_AF=0.0735;AFR_AF=0.0068;EUR_AF=0.0696;SAS_AF=0.0266;AA=A|||;VT=SNP
8	65911364	rs10105344	A	G	100	PASS	AC=660;AF=0.131789;AN=5008;NS=2504;DP=15770;EAS_AF=0.1002;AMR_AF=0.1729;AFR_AF=0.0908;EUR_AF=0.2217;SAS_AF=0.0982;AA=A|||;VT=SNP
8	65912029	rs16931619	A	G	100	PASS	AC=1060;AF=0.211661;AN=5008;NS=2504;DP=21957;EAS_AF=0.2966;AMR_AF=0.1888;AFR_AF=0.2905;EUR_AF=0.0696;SAS_AF=0.18;AA=A|||;VT=SNP
8	65912262	rs16931621	T	C	100	PASS	AC=885;AF=0.176717;AN=5008;NS=2504;DP=21252;EAS_AF=0.2966;AMR_AF=0.1787;AFR_AF=0.1641;EUR_AF=0.0686;SAS_AF=0.18;AA=T|||;VT=SNP
8	65912334	rs10109156	A	G	100	PASS	AC=660;AF=0.131789;AN=5008;NS=2504;DP=22518;EAS_AF=0.1002;AMR_AF=0.1729;AFR_AF=0.0915;EUR_AF=0.2217;SAS_AF=0.0971;AA=A|||;VT=SNP
8	65913163	rs4412403	G	A	100	PASS	AC=2969;AF=0.592851;AN=5008;NS=2504;DP=19521;EAS_AF=0.4335;AMR_AF=0.5317;AFR_AF=0.8843;EUR_AF=0.4394;SAS_AF=0.5644;AA=A|||;VT=SNP
8	65914524	rs60166560	C	A	100	PASS	AC=983;AF=0.196286;AN=5008;NS=2504;DP=17018;EAS_AF=0.2837;AMR_AF=0.1844;AFR_AF=0.2557;EUR_AF=0.0696;SAS_AF=0.1646;AA=C|||;VT=SNP
8	65916045	rs7829622	T	C	100	PASS	AC=502;AF=0.10024;AN=5008;NS=2504;DP=21236;EAS_AF=0.0456;AMR_AF=0.0634;AFR_AF=0.1263;EUR_AF=0.0408;SAS_AF=0.2086;AA=T|||;VT=SNP
8	65917035	rs148653303	C	T	100	PASS	AC=11;AF=0.00219649;AN=5008;NS=2504;DP=18685;EAS_AF=0.0099;AMR_AF=0;AFR_AF=0;EUR_AF=0;SAS_AF=0.001;AA=C|||;VT=SNP
8	65917305	rs72621472	G	T	100	PASS	AC=655;AF=0.130791;AN=5008;NS=2504;DP=18071;EAS_AF=0.2877;AMR_AF=0.1599;AFR_AF=0.0182;EUR_AF=0.0686;SAS_AF=0.1646;AA=G|||;VT=SNP
8	65918329	rs7000105	C	T	100	PASS	AC=829;AF=0.165535;AN=5008;NS=2504;DP=15177;EAS_AF=0.2877;AMR_AF=0.1801;AFR_AF=0.1399;EUR_AF=0.0686;SAS_AF=0.1636;AA=C|||;VT=SNP
8	65918675	rs12548776	T	C	100	PASS	AC=660;AF=0.131789;AN=5008;NS=2504;DP=11351;EAS_AF=0.1002;AMR_AF=0.1729;AFR_AF=0.0915;EUR_AF=0.2217;SAS_AF=0.0971;AA=T|||;VT=SNP
8	65918785	rs7004914	G	A	100	PASS	AC=844;AF=0.16853;AN=5008;NS=2504;DP=12049;EAS_AF=0.2976;AMR_AF=0.1816;AFR_AF=0.1415;EUR_AF=0.0686;SAS_AF=0.1656;AA=G|||;VT=SNP
8	65919528	rs7009737	G	A	100	PASS	AC=988;AF=0.197284;AN=5008;NS=2504;DP=13908;EAS_AF=0.2877;AMR_AF=0.1859;AFR_AF=0.2557;EUR_AF=0.0696;SAS_AF=0.1646;AA=G|||;VT=SNP
8	65919541	rs112753101	G	A	100	PASS	AC=501;AF=0.10004;AN=5008;NS=2504;DP=13920;EAS_AF=0.0446;AMR_AF=0.0634;AFR_AF=0.1263;EUR_AF=0.0408;SAS_AF=0.2086;AA=G|||;VT=SNP
8	65920100	rs10091866	G	A	100	PASS	AC=660;AF=0.131789;AN=5008;NS=2504;DP=15097;EAS_AF=0.1002;AMR_AF=0.1729;AFR_AF=0.0915;EUR_AF=0.2217;SAS_AF=0.0971;AA=g|||;VT=SNP
8	65920358	rs16919022	T	A	100	PASS	AC=862;AF=0.172125;AN=5008;NS=2504;DP=16246;EAS_AF=0.2847;AMR_AF=0.1859;AFR_AF=0.1611;EUR_AF=0.0686;SAS_AF=0.1677;AA=T|||;VT=SNP
8	65921697	rs7814233	C	A	100	PASS	AC=546;AF=0.109026;AN=5008;NS=2504;DP=17921;EAS_AF=0.1002;AMR_AF=0.1657;AFR_AF=0.0091;EUR_AF=0.2217;SAS_AF=0.0971;AA=C|||;VT=SNP
8	65922325	rs6983551	C	T	100	PASS	AC=659;AF=0.131589;AN=5008;NS=2504;DP=22852;EAS_AF=0.1002;AMR_AF=0.1729;AFR_AF=0.0908;EUR_AF=0.2217;SAS_AF=0.0971;AA=C|||;VT=SNP
8	65922414	rs6983979	G	A	100	PASS	AC=659;AF=0.131589;AN=5008;NS=2504;DP=20624;EAS_AF=0.1002;AMR_AF=0.1729;AFR_AF=0.0908;EUR_AF=0.2217;SAS_AF=0.0971;AA=G|||;VT=SNP
8	65923192	rs74569255	A	G	100	PASS	AC=17;AF=0.00339457;AN=5008;NS=2504;DP=20295;EAS_AF=0.0099;AMR_AF=0;AFR_AF=0;EUR_AF=0.006;SAS_AF=0.001;AA=A|||;VT=SNP
8	65923676	rs28439246	T	C	100	PASS	AC=2924;AF=0.583866;AN=5008;NS=2504;DP=18966;EAS_AF=0.4385;AMR_AF=0.5288;AFR_AF=0.8366;EUR_AF=0.4384;SAS_AF=0.5808;AA=C|||;VT=SNP
8	65924855	rs6998985	C	T	100	PASS	AC=659;AF=0.131589;AN=5008;NS=2504;DP=16013;EAS_AF=0.1002;AMR_AF=0.1729;AFR_AF=0.0908;EUR_AF=0.2217;SAS_AF=0.0971;AA=C|||;VT=SNP
8	65924948	rs6999034	C	T	100	PASS	AC=660;AF=0.131789;AN=5008;NS=2504;DP=17011;EAS_AF=0.1002;AMR_AF=0.1729;AFR_AF=0.0908;EUR_AF=0.2227;SAS_AF=0.0971;AA=C|||;VT=SNP
8	65925072	rs6999366	C	T	100	PASS	AC=1119;AF=0.223442;AN=5008;NS=2504;DP=17493;EAS_AF=0.1012;AMR_AF=0.255;AFR_AF=0.2443;EUR_AF=0.328;SAS_AF=0.1912;AA=C|||;VT=SNP
8	65926334	rs72621473	T	A	100	PASS	AC=838;AF=0.167332;AN=5008;NS=2504;DP=18811;EAS_AF=0.2847;AMR_AF=0.1859;AFR_AF=0.1422;EUR_AF=0.0686;SAS_AF=0.1687;AA=T|||;VT=SNP
8	65926768	rs12544575	T	C	100	PASS	AC=659;AF=0.131589;AN=5008;NS=2504;DP=20658;EAS_AF=0.1002;AMR_AF=0.1729;AFR_AF=0.0908;EUR_AF=0.2217;SAS_AF=0.0971;AA=T|||;VT=SNP
8	65926862	rs78987040	C	G	100	PASS	AC=36;AF=0.0071885;AN=5008;NS=2504;DP=18355;EAS_AF=0.0347;AMR_AF=0;AFR_AF=0;EUR_AF=0;SAS_AF=0.001;AA=C|||;VT=SNP
8	65927151	rs10091699	G	A	100	PASS	AC=1113;AF=0.222244;AN=5008;NS=2504;DP=19011;EAS_AF=0.2847;AMR_AF=0.1945;AFR_AF=0.3449;EUR_AF=0.0696;SAS_AF=0.1687;AA=G|||;VT=SNP
8	65927398	rs7839848	G	A	100	PASS	AC=663;AF=0.132388;AN=5008;NS=2504;DP=18460;EAS_AF=0.1042;AMR_AF=0.1729;AFR_AF=0.0908;EUR_AF=0.2217;SAS_AF=0.0971;AA=G|||;VT=SNP
8	65927737	rs6986199	A	T	100	PASS	AC=488;AF=0.0974441;AN=5008;NS=2504;DP=19137;EAS_AF=0.0446;AMR_AF=0.062;AFR_AF=0.1165;EUR_AF=0.0408;SAS_AF=0.2096;AA=A|||;VT=SNP
8	65929166	rs7012693	T	C	100	PASS	AC=659;AF=0.131589;AN=5008;NS=2504;DP=19916;EAS_AF=0.1002;AMR_AF=0.1729;AFR_AF=0.0908;EUR_AF=0.2217;SAS_AF=0.0971;AA=T|||;VT=SNP
8	65929184	rs117358170	C	T	100	PASS	AC=36;AF=0.0071885;AN=5008;NS=2504;DP=19485;EAS_AF=0.0357;AMR_AF=0;AFR_AF=0;EUR_AF=0;SAS_AF=0;AA=C|||;VT=SNP
8	65929638	rs6997215	G	T	100	PASS	AC=659;AF=0.131589;AN=5008;NS=2504;DP=19473;EAS_AF=0.1002;AMR_AF=0.1729;AFR_AF=0.0908;EUR_AF=0.2217;SAS_AF=0.0971;AA=g|||;VT=SNP
8	65929990	rs4538926	T	A	100	PASS	AC=1246;AF=0.248802;AN=5008;NS=2504;DP=17730;EAS_AF=0.125;AMR_AF=0.2277;AFR_AF=0.3177;EUR_AF=0.2187;SAS_AF=0.3292;AA=A|||;VT=SNP
8	65930316	rs2002465	G	T	100	PASS	AC=696;AF=0.138978;AN=5008;NS=2504;DP=18845;EAS_AF=0.0794;AMR_AF=0.1585;AFR_AF=0.1581;EUR_AF=0.1779;SAS_AF=0.1207;AA=T|||;VT=SNP
8	65931304	rs16931683	A	G	100	PASS	AC=877;AF=0.17512;AN=5008;NS=2504;DP=18390;EAS_AF=0.2837;AMR_AF=0.1859;AFR_AF=0.1725;EUR_AF=0.0686;SAS_AF=0.1687;AA=A|||;VT=SNP
8	65931773	rs72621474	C	T	100	PASS	AC=661;AF=0.131989;AN=5008;NS=2504;DP=20861;EAS_AF=0.2837;AMR_AF=0.1671;AFR_AF=0.0189;EUR_AF=0.0686;SAS_AF=0.1687;AA=C|||;VT=SNP
8	65931897	rs72658936	C	T	100	PASS	AC=659;AF=0.131589;AN=5008;NS=2504;DP=20953;EAS_AF=0.1002;AMR_AF=0.1729;AFR_AF=0.0908;EUR_AF=0.2217;SAS_AF=0.0971;AA=C|||;VT=SNP
8	65932063	rs4478612	G	A	100	PASS	AC=696;AF=0.138978;AN=5008;NS=2504;DP=20088;EAS_AF=0.0794;AMR_AF=0.1585;AFR_AF=0.1581;EUR_AF=0.1779;SAS_AF=0.1207;AA=G|||;VT=SNP
8	65932089	rs4637884	C	T	100	PASS	AC=696;AF=0.138978;AN=5008;NS=2504;DP=20590;EAS_AF=0.0794;AMR_AF=0.1585;AFR_AF=0.1581;EUR_AF=0.1779;SAS_AF=0.1207;AA=C|||;VT=SNP
8	65932999	rs7464903	A	G	100	PASS	AC=701;AF=0.139976;AN=5008;NS=2504;DP=19454;EAS_AF=0.0794;AMR_AF=0.1585;AFR_AF=0.1619;EUR_AF=0.1779;SAS_AF=0.1207;AA=G|||;VT=SNP
8	65934736	rs4311688	C	T	100	PASS	AC=701;AF=0.139976;AN=5008;NS=2504;DP=17646;EAS_AF=0.0794;AMR_AF=0.1585;AFR_AF=0.1619;EUR_AF=0.1779;SAS_AF=0.1207;AA=t|||;VT=SNP
8	65935240	rs58751145	G	T	100	PASS	AC=538;AF=0.107428;AN=5008;NS=2504;DP=16081;EAS_AF=0.25;AMR_AF=0.0677;AFR_AF=0.0068;EUR_AF=0.1054;SAS_AF=0.1268;AA=g|||;VT=SNP
8	65935828	rs35550144	T	C	100	PASS	AC=697;AF=0.139177;AN=5008;NS=2504;DP=15367;EAS_AF=0.0804;AMR_AF=0.1585;AFR_AF=0.1581;EUR_AF=0.1779;SAS_AF=0.1207;AA=c|||;VT=SNP
8	65937161	rs12550158	A	T	100	PASS	AC=662;AF=0.132188;AN=5008;NS=2504;DP=16813;EAS_AF=0.1002;AMR_AF=0.1729;AFR_AF=0.0923;EUR_AF=0.2227;SAS_AF=0.0971;AA=A|||;VT=SNP
8	65937706	rs35630273	C	G	100	PASS	AC=694;AF=0.138578;AN=5008;NS=2504;DP=18353;EAS_AF=0.0804;AMR_AF=0.1585;AFR_AF=0.1558;EUR_AF=0.1779;SAS_AF=0.1207;AA=C|||;VT=SNP
8	65937716	rs7011943	G	T	100	PASS	AC=659;AF=0.131589;AN=5008;NS=2504;DP=18314;EAS_AF=0.1002;AMR_AF=0.1729;AFR_AF=0.0908;EUR_AF=0.2217;SAS_AF=0.0971;AA=G|||;VT=SNP
8	65938185	rs13266402	G	A	100	PASS	AC=700;AF=0.139776;AN=5008;NS=2504;DP=16790;EAS_AF=0.0804;AMR_AF=0.1585;AFR_AF=0.1596;EUR_AF=0.1779;SAS_AF=0.1217;AA=A|||;VT=SNP
8	65938234	rs6994526	T	C	100	PASS	AC=659;AF=0.131589;AN=5008;NS=2504;DP=17839;EAS_AF=0.1002;AMR_AF=0.1729;AFR_AF=0.0908;EUR_AF=0.2217;SAS_AF=0.0971;AA=T|||;VT=SNP
8	65938264	rs11775661	C	T	100	PASS	AC=546;AF=0.109026;AN=5008;NS=2504;DP=17215;EAS_AF=0.1002;AMR_AF=0.1657;AFR_AF=0.0091;EUR_AF=0.2217;SAS_AF=0.0971;AA=C|||;VT=SNP
8	65939085	rs4272420	C	T	100	PASS	AC=647;AF=0.129193;AN=5008;NS=2504;DP=21138;EAS_AF=0.0813;AMR_AF=0.1484;AFR_AF=0.1248;EUR_AF=0.1769;SAS_AF=0.1217;AA=T|||;VT=SNP
8	65939998	rs35134294	C	T	100	PASS	AC=658;AF=0.13139;AN=5008;NS=2504;DP=19786;EAS_AF=0.0813;AMR_AF=0.1499;AFR_AF=0.1309;EUR_AF=0.1789;SAS_AF=0.1217;AA=C|||;VT=SNP
8	65940001	rs10100778	A	G	100	PASS	AC=3257;AF=0.650359;AN=5008;NS=2504;DP=19778;EAS_AF=0.5119;AMR_AF=0.6124;AFR_AF=0.9092;EUR_AF=0.5129;SAS_AF=0.6115;AA=G|||;VT=SNP
8	65940048	rs10100890	C	A	100	PASS	AC=3244;AF=0.647764;AN=5008;NS=2504;DP=18166;EAS_AF=0.5099;AMR_AF=0.6124;AFR_AF=0.9092;EUR_AF=0.5129;SAS_AF=0.6002;AA=A|||;VT=SNP
8	65940293	rs10087973	T	G	100	PASS	AC=3260;AF=0.650958;AN=5008;NS=2504;DP=18537;EAS_AF=0.5119;AMR_AF=0.6124;AFR_AF=0.9115;EUR_AF=0.5129;SAS_AF=0.6115;AA=G|||;VT=SNP
8	65940453	rs10104122	A	G	100	PASS	AC=3256;AF=0.65016;AN=5008;NS=2504;DP=18727;EAS_AF=0.5119;AMR_AF=0.6124;AFR_AF=0.9092;EUR_AF=0.5129;SAS_AF=0.6104;AA=G|||;VT=SNP
8	65940714	rs62521296	T	A	100	PASS	AC=658;AF=0.13139;AN=5008;NS=2504;DP=18695;EAS_AF=0.0813;AMR_AF=0.1499;AFR_AF=0.1309;EUR_AF=0.1789;SAS_AF=0.1217;AA=A|||;VT=SNP
8	65941449	rs10957333	A	G	100	PASS	AC=621;AF=0.124002;AN=5008;NS=2504;DP=13297;EAS_AF=0.1042;AMR_AF=0.1758;AFR_AF=0.0756;EUR_AF=0.2237;SAS_AF=0.0706;AA=A|||;VT=SNP
8	65942051	rs73242733	T	G	100	PASS	AC=535;AF=0.106829;AN=5008;NS=2504;DP=17075;EAS_AF=0.0536;AMR_AF=0.0605;AFR_AF=0.1271;EUR_AF=0.0388;SAS_AF=0.2372;AA=T|||;VT=SNP
8	65942479	rs62521297	G	A	100	PASS	AC=605;AF=0.120807;AN=5008;NS=2504;DP=21188;EAS_AF=0.0813;AMR_AF=0.1499;AFR_AF=0.0908;EUR_AF=0.1789;SAS_AF=0.1217;AA=G|||;VT=SNP
8	65942775	rs4556118	T	C	100	PASS	AC=2103;AF=0.419928;AN=5008;NS=2504;DP=21509;EAS_AF=0.3919;AMR_AF=0.4092;AFR_AF=0.4834;EUR_AF=0.2893;SAS_AF=0.5051;AA=C|||;VT=SNP
8	65942982	rs17361612	C	G	100	PASS	AC=639;AF=0.127596;AN=5008;NS=2504;DP=21327;EAS_AF=0.0813;AMR_AF=0.1499;AFR_AF=0.1172;EUR_AF=0.1779;SAS_AF=0.1217;AA=C|||;VT=SNP
8	65943465	rs17295863	G	A	100	PASS	AC=641;AF=0.127995;AN=5008;NS=2504;DP=20433;EAS_AF=0.0804;AMR_AF=0.1499;AFR_AF=0.118;EUR_AF=0.1799;SAS_AF=0.1217;AA=G|||;VT=SNP
8	65943578	rs34489694	C	T	100	PASS	AC=639;AF=0.127596;AN=5008;NS=2504;DP=19576;EAS_AF=0.0794;AMR_AF=0.1499;AFR_AF=0.1172;EUR_AF=0.1799;SAS_AF=0.1217;AA=c|||;VT=SNP
8	65943599	rs72658938	T	C	100	PASS	AC=625;AF=0.1248;AN=5008;NS=2504;DP=19276;EAS_AF=0.0804;AMR_AF=0.1427;AFR_AF=0.1165;EUR_AF=0.171;SAS_AF=0.1217;AA=T|||;VT=SNP
8	65943600	rs72658939	C	G	100	PASS	AC=638;AF=0.127396;AN=5008;NS=2504;DP=19306;EAS_AF=0.0804;AMR_AF=0.1499;AFR_AF=0.1165;EUR_AF=0.1789;SAS_AF=0.1217;AA=C|||;VT=SNP
8	65944412	rs72621475	C	G	100	PASS	AC=826;AF=0.164936;AN=5008;NS=2504;DP=19020;EAS_AF=0.2867;AMR_AF=0.1801;AFR_AF=0.1384;EUR_AF=0.0686;SAS_AF=0.1636;AA=C|||;VT=SNP
8	65945387	rs13265777	C	A	100	PASS	AC=637;AF=0.127196;AN=5008;NS=2504;DP=19440;EAS_AF=0.0804;AMR_AF=0.1499;AFR_AF=0.1172;EUR_AF=0.1779;SAS_AF=0.1207;AA=C|||;VT=SNP
8	65946409	rs74372254	C	A	100	PASS	AC=491;AF=0.0980431;AN=5008;NS=2504;DP=13667;EAS_AF=0.0377;AMR_AF=0.0663;AFR_AF=0.1309;EUR_AF=0.0408;SAS_AF=0.1973;AA=C|||;VT=SNP
8	65946412	rs193235350	T	A	100	PASS	AC=21;AF=0.00419329;AN=5008;NS=2504;DP=13758;EAS_AF=0.0188;AMR_AF=0.0014;AFR_AF=0;EUR_AF=0;SAS_AF=0.001;AA=T|||;VT=SNP
8	65947182	rs10100817	C	T	100	PASS	AC=738;AF=0.147364;AN=5008;NS=2504;DP=13571;EAS_AF=0.1548;AMR_AF=0.1484;AFR_AF=0.1369;EUR_AF=0.159;SAS_AF=0.1411;AA=C|||;VT=SNP
8	65948304	rs4737696	A	G	100	PASS	AC=3576;AF=0.714058;AN=5008;NS=2504;DP=16140;EAS_AF=0.8125;AMR_AF=0.611;AFR_AF=0.9032;EUR_AF=0.3588;SAS_AF=0.7955;AA=G|||;VT=SNP
8	65948793	rs4515590	C	T	100	PASS	AC=980;AF=0.195687;AN=5008;NS=2504;DP=16113;EAS_AF=0.2927;AMR_AF=0.1758;AFR_AF=0.2103;EUR_AF=0.0447;SAS_AF=0.2454;AA=C|||;VT=SNP
8	65950119	rs78256832	T	G	100	PASS	AC=220;AF=0.0439297;AN=5008;NS=2504;DP=19898;EAS_AF=0.0407;AMR_AF=0.0317;AFR_AF=0.003;EUR_AF=0.003;SAS_AF=0.1534;AA=T|||;VT=SNP
8	65952052	rs35182379	C	T	100	PASS	AC=1939;AF=0.387181;AN=5008;NS=2504;DP=17013;EAS_AF=0.4802;AMR_AF=0.3617;AFR_AF=0.4327;EUR_AF=0.2753;SAS_AF=0.363;AA=C|||;VT=SNP
8	65952277	rs75967418	T	C	100	PASS	AC=16;AF=0.00319489;AN=5008;NS=2504;DP=17963;EAS_AF=0.0159;AMR_AF=0;AFR_AF=0;EUR_AF=0;SAS_AF=0;AA=T|||;VT=SNP
8	65953778	rs34817759	G	A	100	PASS	AC=658;AF=0.13139;AN=5008;NS=2504;DP=19628;EAS_AF=0.1558;AMR_AF=0.1412;AFR_AF=0.0885;EUR_AF=0.1581;SAS_AF=0.1299;AA=G|||;VT=SNP
8	65953783	rs12542373	T	A	100	PASS	AC=3580;AF=0.714856;AN=5008;NS=2504;DP=19497;EAS_AF=0.8115;AMR_AF=0.6138;AFR_AF=0.9062;EUR_AF=0.3579;SAS_AF=0.7955;AA=A|||;VT=SNP
8	65954203	rs6993911	C	G	100	PASS	AC=1819;AF=0.363219;AN=5008;NS=2504;DP=19897;EAS_AF=0.4792;AMR_AF=0.3501;AFR_AF=0.348;EUR_AF=0.2753;SAS_AF=0.364;AA=G|||;VT=SNP
8	65954513	rs141815097	G	A	100	PASS	AC=31;AF=0.0061901;AN=5008;NS=2504;DP=18199;EAS_AF=0.0308;AMR_AF=0;AFR_AF=0;EUR_AF=0;SAS_AF=0;AA=G|||;VT=SNP
8	65958293	rs4355810	G	C	100	PASS	AC=923;AF=0.184305;AN=5008;NS=2504;DP=20688;EAS_AF=0.3234;AMR_AF=0.1902;AFR_AF=0.0893;EUR_AF=0.1173;SAS_AF=0.2342;AA=G|||;VT=SNP
8	65958603	rs12674475	A	G	100	PASS	AC=1832;AF=0.365815;AN=5008;NS=2504;DP=22449;EAS_AF=0.4782;AMR_AF=0.3516;AFR_AF=0.3487;EUR_AF=0.2753;SAS_AF=0.3763;AA=G|||;VT=SNP
8	65960510	rs10957334	G	A	100	PASS	AC=1785;AF=0.35643;AN=5008;NS=2504;DP=21894;EAS_AF=0.4792;AMR_AF=0.353;AFR_AF=0.3298;EUR_AF=0.2833;SAS_AF=0.3436;AA=A|||;VT=SNP
8	65961186	rs77850440	A	G	100	PASS	AC=896;AF=0.178914;AN=5008;NS=2504;DP=19684;EAS_AF=0.2946;AMR_AF=0.1715;AFR_AF=0.1422;EUR_AF=0.0447;SAS_AF=0.2526;AA=A|||;VT=SNP
8	65962086	rs4333639	T	C	100	PASS	AC=1011;AF=0.201877;AN=5008;NS=2504;DP=20874;EAS_AF=0.3264;AMR_AF=0.1945;AFR_AF=0.1528;EUR_AF=0.1173;SAS_AF=0.2321;AA=T|||;VT=SNP
8	65963602	rs4527915	C	T	100	PASS	AC=3607;AF=0.720248;AN=5008;NS=2504;DP=16603;EAS_AF=0.8125;AMR_AF=0.6167;AFR_AF=0.9092;EUR_AF=0.3688;SAS_AF=0.8047;AA=T|||;VT=SNP
8	65963672	rs16931695	T	G	100	PASS	AC=61;AF=0.0121805;AN=5008;NS=2504;DP=16767;EAS_AF=0.0268;AMR_AF=0.0303;AFR_AF=0;EUR_AF=0;SAS_AF=0.0133;AA=T|||;VT=SNP
8	65963987	rs4576458	T	C	100	PASS	AC=699;AF=0.139577;AN=5008;NS=2504;DP=16235;EAS_AF=0.1538;AMR_AF=0.1484;AFR_AF=0.0983;EUR_AF=0.167;SAS_AF=0.1462;AA=T|||;VT=SNP
8	65964042	rs4262355	T	C	100	PASS	AC=3609;AF=0.720647;AN=5008;NS=2504;DP=15592;EAS_AF=0.8135;AMR_AF=0.6196;AFR_AF=0.9123;EUR_AF=0.3688;SAS_AF=0.7996;AA=C|||;VT=SNP
8	65964044	rs4527916	T	C	100	PASS	AC=3609;AF=0.720647;AN=5008;NS=2504;DP=15633;EAS_AF=0.8135;AMR_AF=0.6196;AFR_AF=0.9123;EUR_AF=0.3688;SAS_AF=0.7996;AA=C|||;VT=SNP
8	65964517	rs16931697	G	T	100	PASS	AC=153;AF=0.0305511;AN=5008;NS=2504;DP=12160;EAS_AF=0.0308;AMR_AF=0.0317;AFR_AF=0;EUR_AF=0.003;SAS_AF=0.0992;AA=G|||;VT=SNP
8	65965318	rs181281586	C	T	100	PASS	AC=26;AF=0.00519169;AN=5008;NS=2504;DP=16358;EAS_AF=0.0179;AMR_AF=0.0072;AFR_AF=0;EUR_AF=0;SAS_AF=0.0031;AA=C|||;VT=SNP
8	65966519	rs181580163	A	G	100	PASS	AC=17;AF=0.00339457;AN=5008;NS=2504;DP=15253;EAS_AF=0.0159;AMR_AF=0;AFR_AF=0.0008;EUR_AF=0;SAS_AF=0;AA=A|||;VT=SNP
8	65967097	rs34354543	C	T	100	PASS	AC=705;AF=0.140775;AN=5008;NS=2504;DP=14850;EAS_AF=0.1627;AMR_AF=0.1499;AFR_AF=0.1044;EUR_AF=0.167;SAS_AF=0.1339;AA=T|||;VT=SNP
8	65969117	rs7821841	C	T	100	PASS	AC=3628;AF=0.724441;AN=5008;NS=2504;DP=16852;EAS_AF=0.8135;AMR_AF=0.6239;AFR_AF=0.9123;EUR_AF=0.3728;SAS_AF=0.8119;AA=T|||;VT=SNP
8	65969311	rs62521304	C	A	100	PASS	AC=926;AF=0.184904;AN=5008;NS=2504;DP=14864;EAS_AF=0.3095;AMR_AF=0.1945;AFR_AF=0.0968;EUR_AF=0.1163;SAS_AF=0.2393;AA=C|||;VT=SNP
8	65969390	rs7840526	T	G	100	PASS	AC=703;AF=0.140375;AN=5008;NS=2504;DP=13624;EAS_AF=0.1667;AMR_AF=0.1441;AFR_AF=0.093;EUR_AF=0.168;SAS_AF=0.1462;AA=T|||;VT=SNP
8	65969665	rs13272279	T	G	100	PASS	AC=697;AF=0.139177;AN=5008;NS=2504;DP=16652;EAS_AF=0.1677;AMR_AF=0.1441;AFR_AF=0.093;EUR_AF=0.168;SAS_AF=0.1391;AA=G|||;VT=SNP
8	65970644	rs117680720	A	G	100	PASS	AC=27;AF=0.00539137;AN=5008;NS=2504;DP=14534;EAS_AF=0.0198;AMR_AF=0;AFR_AF=0;EUR_AF=0.007;SAS_AF=0;AA=A|||;VT=SNP
8	65971592	rs55921564	T	C	100	PASS	AC=696;AF=0.138978;AN=5008;NS=2504;DP=16449;EAS_AF=0.1677;AMR_AF=0.1441;AFR_AF=0.0923;EUR_AF=0.168;SAS_AF=0.1391;AA=C|||;VT=SNP
8	65972700	rs62521306	G	A	100	PASS	AC=691;AF=0.137979;AN=5008;NS=2504;DP=22632;EAS_AF=0.1677;AMR_AF=0.1441;AFR_AF=0.0923;EUR_AF=0.168;SAS_AF=0.1339;AA=G|||;VT=SNP
8	65972726	rs62521307	C	T	100	PASS	AC=691;AF=0.137979;AN=5008;NS=2504;DP=22631;EAS_AF=0.1677;AMR_AF=0.1441;AFR_AF=0.0923;EUR_AF=0.168;SAS_AF=0.1339;AA=C|||;VT=SNP
8	65974039	rs28478986	A	G	100	PASS	AC=3649;AF=0.728634;AN=5008;NS=2504;DP=19271;EAS_AF=0.8145;AMR_AF=0.634;AFR_AF=0.913;EUR_AF=0.3807;SAS_AF=0.816;AA=G|||;VT=SNP
8	65974146	rs28804470	A	G	100	PASS	AC=1755;AF=0.350439;AN=5008;NS=2504;DP=20789;EAS_AF=0.3313;AMR_AF=0.2709;AFR_AF=0.5333;EUR_AF=0.0954;SAS_AF=0.4417;AA=A|||;VT=SNP
8	65974632	rs7463457	T	A	100	PASS	AC=3648;AF=0.728435;AN=5008;NS=2504;DP=16704;EAS_AF=0.8145;AMR_AF=0.634;AFR_AF=0.913;EUR_AF=0.3797;SAS_AF=0.816;AA=A|||;VT=SNP
8	65974834	rs4543582	T	A	100	PASS	AC=925;AF=0.184704;AN=5008;NS=2504;DP=17460;EAS_AF=0.3105;AMR_AF=0.1931;AFR_AF=0.0961;EUR_AF=0.1163;SAS_AF=0.2393;AA=T|||;VT=SNP
8	65974934	rs12155754	G	C	100	PASS	AC=687;AF=0.137181;AN=5008;NS=2504;DP=14132;EAS_AF=0.1726;AMR_AF=0.1455;AFR_AF=0.0756;EUR_AF=0.168;SAS_AF=0.1462;AA=G|||;VT=SNP
8	65975179	rs62521309	T	C	100	PASS	AC=718;AF=0.143371;AN=5008;NS=2504;DP=12713;EAS_AF=0.1726;AMR_AF=0.1441;AFR_AF=0.0998;EUR_AF=0.168;SAS_AF=0.1462;AA=C|||;VT=SNP
8	65975581	rs12156056	T	A	100	PASS	AC=717;AF=0.143171;AN=5008;NS=2504;DP=15685;EAS_AF=0.1726;AMR_AF=0.1441;AFR_AF=0.0991;EUR_AF=0.168;SAS_AF=0.1462;AA=T|||;VT=SNP
8	65975753	rs10104965	G	A	100	PASS	AC=1840;AF=0.367412;AN=5008;NS=2504;DP=14405;EAS_AF=0.3304;AMR_AF=0.3026;AFR_AF=0.5333;EUR_AF=0.1511;SAS_AF=0.4499;AA=G|||;VT=SNP
8	65976153	rs10091949	T	C	100	PASS	AC=874;AF=0.174521;AN=5008;NS=2504;DP=15397;EAS_AF=0.2956;AMR_AF=0.1744;AFR_AF=0.1104;EUR_AF=0.0567;SAS_AF=0.2577;AA=T|||;VT=SNP
8	65976275	rs4236937	C	T	100	PASS	AC=926;AF=0.184904;AN=5008;NS=2504;DP=14710;EAS_AF=0.3125;AMR_AF=0.196;AFR_AF=0.0938;EUR_AF=0.1163;SAS_AF=0.2393;AA=C|||;VT=SNP
8	65977077	rs182056748	A	G	100	PASS	AC=16;AF=0.00319489;AN=5008;NS=2504;DP=19382;EAS_AF=0.0089;AMR_AF=0;AFR_AF=0;EUR_AF=0.006;SAS_AF=0.001;AA=A|||;VT=SNP
8	65977365	rs113171614	T	C	100	PASS	AC=318;AF=0.0634984;AN=5008;NS=2504;DP=19244;EAS_AF=0.0357;AMR_AF=0.0634;AFR_AF=0.0045;EUR_AF=0.0586;SAS_AF=0.1769;AA=T|||;VT=SNP
8	65977700	rs34743985	G	A	100	PASS	AC=792;AF=0.158147;AN=5008;NS=2504;DP=17452;EAS_AF=0.1726;AMR_AF=0.1542;AFR_AF=0.1611;EUR_AF=0.168;SAS_AF=0.1319;AA=G|||;VT=SNP
8	65978660	rs10095425	A	G	100	PASS	AC=3619;AF=0.722644;AN=5008;NS=2504;DP=19525;EAS_AF=0.8155;AMR_AF=0.6499;AFR_AF=0.826;EUR_AF=0.4354;SAS_AF=0.8344;AA=G|||;VT=SNP
8	65980331	rs7815763	G	T	100	PASS	AC=791;AF=0.157947;AN=5008;NS=2504;DP=19401;EAS_AF=0.1726;AMR_AF=0.1527;AFR_AF=0.1611;EUR_AF=0.168;SAS_AF=0.1319;AA=G|||;VT=SNP
8	65980642	rs7837660	T	A	100	PASS	AC=792;AF=0.158147;AN=5008;NS=2504;DP=20104;EAS_AF=0.1726;AMR_AF=0.1527;AFR_AF=0.1611;EUR_AF=0.168;SAS_AF=0.1329;AA=T|||;VT=SNP
8	65980651	rs7819783	G	A	100	PASS	AC=792;AF=0.158147;AN=5008;NS=2504;DP=20296;EAS_AF=0.1726;AMR_AF=0.1527;AFR_AF=0.1611;EUR_AF=0.168;SAS_AF=0.1329;AA=G|||;VT=SNP
8	65981073	rs10090676	T	G	100	PASS	AC=754;AF=0.150559;AN=5008;NS=2504;DP=17629;EAS_AF=0.2946;AMR_AF=0.1657;AFR_AF=0.0212;EUR_AF=0.0567;SAS_AF=0.2628;AA=T|||;VT=SNP
8	65981092	rs57982745	T	G	100	PASS	AC=792;AF=0.158147;AN=5008;NS=2504;DP=17991;EAS_AF=0.1726;AMR_AF=0.1527;AFR_AF=0.1611;EUR_AF=0.168;SAS_AF=0.1329;AA=G|||;VT=SNP
8	65981122	rs59355632	G	C	100	PASS	AC=792;AF=0.158147;AN=5008;NS=2504;DP=15483;EAS_AF=0.1726;AMR_AF=0.1527;AFR_AF=0.1611;EUR_AF=0.168;SAS_AF=0.1329;AA=C|||;VT=SNP
8	65981559	rs60172196	G	A	100	PASS	AC=792;AF=0.158147;AN=5008;NS=2504;DP=17950;EAS_AF=0.1726;AMR_AF=0.1527;AFR_AF=0.1611;EUR_AF=0.168;SAS_AF=0.1329;AA=g|||;VT=SNP
8	65982059	rs34768708	T	C	100	PASS	AC=791;AF=0.157947;AN=5008;NS=2504;DP=19953;EAS_AF=0.1726;AMR_AF=0.1527;AFR_AF=0.1611;EUR_AF=0.168;SAS_AF=0.1319;AA=T|||;VT=SNP
8	65982068	rs74510742	C	A	100	PASS	AC=107;AF=0.0213658;AN=5008;NS=2504;DP=19928;EAS_AF=0.0794;AMR_AF=0.0303;AFR_AF=0;EUR_AF=0.001;SAS_AF=0.0051;AA=C|||;VT=SNP
8	65982291	rs35547851	T	C	100	PASS	AC=816;AF=0.162939;AN=5008;NS=2504;DP=20512;EAS_AF=0.1855;AMR_AF=0.1527;AFR_AF=0.1611;EUR_AF=0.168;SAS_AF=0.1442;AA=T|||;VT=SNP
8	65982893	rs7829628	C	T	100	PASS	AC=791;AF=0.157947;AN=5008;NS=2504;DP=20895;EAS_AF=0.1726;AMR_AF=0.1527;AFR_AF=0.1611;EUR_AF=0.168;SAS_AF=0.1319;AA=C|||;VT=SNP
8	65983180	rs7813755	T	C	100	PASS	AC=803;AF=0.160343;AN=5008;NS=2504;DP=19396;EAS_AF=0.1726;AMR_AF=0.1527;AFR_AF=0.1611;EUR_AF=0.168;SAS_AF=0.1442;AA=C|||;VT=SNP
8	65983392	rs12678249	C	T	100	PASS	AC=1500;AF=0.299521;AN=5008;NS=2504;DP=20893;EAS_AF=0.3294;AMR_AF=0.2752;AFR_AF=0.292;EUR_AF=0.1501;SAS_AF=0.4499;AA=C|||;VT=SNP
8	65983572	rs35110567	G	T	100	PASS	AC=803;AF=0.160343;AN=5008;NS=2504;DP=15712;EAS_AF=0.1726;AMR_AF=0.1527;AFR_AF=0.1611;EUR_AF=0.168;SAS_AF=0.1442;AA=G|||;VT=SNP
8	65983646	rs13250750	A	T	100	PASS	AC=803;AF=0.160343;AN=5008;NS=2504;DP=14758;EAS_AF=0.1726;AMR_AF=0.1527;AFR_AF=0.1611;EUR_AF=0.168;SAS_AF=0.1442;AA=T|||;VT=SNP
8	65983684	rs12678743	G	A	100	PASS	AC=1446;AF=0.288738;AN=5008;NS=2504;DP=14462;EAS_AF=0.3304;AMR_AF=0.2723;AFR_AF=0.2519;EUR_AF=0.1501;SAS_AF=0.4499;AA=G|||;VT=SNP
8	65983754	rs13251259	A	G	100	PASS	AC=803;AF=0.160343;AN=5008;NS=2504;DP=8422;EAS_AF=0.1726;AMR_AF=0.1527;AFR_AF=0.1611;EUR_AF=0.168;SAS_AF=0.1442;AA=G|||;VT=SNP
8	65983850	rs13251343	A	C	100	PASS	AC=805;AF=0.160743;AN=5008;NS=2504;DP=10335;EAS_AF=0.1726;AMR_AF=0.1527;AFR_AF=0.1626;EUR_AF=0.168;SAS_AF=0.1442;AA=C|||;VT=SNP
8	65983913	rs13251630	A	C	100	PASS	AC=836;AF=0.166933;AN=5008;NS=2504;DP=14890;EAS_AF=0.1726;AMR_AF=0.1571;AFR_AF=0.1838;EUR_AF=0.168;SAS_AF=0.1442;AA=C|||;VT=SNP
8	65984014	rs13252709	G	A	100	PASS	AC=791;AF=0.157947;AN=5008;NS=2504;DP=15222;EAS_AF=0.1726;AMR_AF=0.1527;AFR_AF=0.1611;EUR_AF=0.168;SAS_AF=0.1319;AA=A|||;VT=SNP
8	65984052	rs28798395	G	A	100	PASS	AC=748;AF=0.149361;AN=5008;NS=2504;DP=15591;EAS_AF=0.2946;AMR_AF=0.1657;AFR_AF=0.0212;EUR_AF=0.0567;SAS_AF=0.2566;AA=G|||;VT=SNP
8	65984252	rs76951040	A	G	100	PASS	AC=97;AF=0.019369;AN=5008;NS=2504;DP=19766;EAS_AF=0.0923;AMR_AF=0;AFR_AF=0;EUR_AF=0;SAS_AF=0.0041;AA=A|||;VT=SNP
8	65984567	rs9643390	T	G	100	PASS	AC=1200;AF=0.239617;AN=5008;NS=2504;DP=19232;EAS_AF=0.3135;AMR_AF=0.2147;AFR_AF=0.289;EUR_AF=0.1173;SAS_AF=0.2403;AA=T|||;VT=SNP
8	65984813	rs36107187	G	A	100	PASS	AC=790;AF=0.157748;AN=5008;NS=2504;DP=19882;EAS_AF=0.1716;AMR_AF=0.1527;AFR_AF=0.1611;EUR_AF=0.168;SAS_AF=0.1319;AA=G|||;VT=SNP
8	65984830	rs4400418	T	A	100	PASS	AC=3746;AF=0.748003;AN=5008;NS=2504;DP=19813;EAS_AF=0.8155;AMR_AF=0.6643;AFR_AF=0.9145;EUR_AF=0.4354;SAS_AF=0.8344;AA=-|||;VT=SNP
8	65986330	rs77328868	T	C	100	PASS	AC=36;AF=0.0071885;AN=5008;NS=2504;DP=16766;EAS_AF=0.0278;AMR_AF=0.0072;AFR_AF=0;EUR_AF=0;SAS_AF=0.0031;AA=T|||;VT=SNP
8	65986595	rs34682173	T	C	100	PASS	AC=825;AF=0.164736;AN=5008;NS=2504;DP=18934;EAS_AF=0.1716;AMR_AF=0.1571;AFR_AF=0.1846;EUR_AF=0.169;SAS_AF=0.1319;AA=C|||;VT=SNP
8	65986639	rs4737697	A	T	100	PASS	AC=935;AF=0.186701;AN=5008;NS=2504;DP=18957;EAS_AF=0.3145;AMR_AF=0.1945;AFR_AF=0.0983;EUR_AF=0.1173;SAS_AF=0.2403;AA=A|||;VT=SNP
8	65986889	rs57859199	G	A	100	PASS	AC=786;AF=0.156949;AN=5008;NS=2504;DP=21016;EAS_AF=0.1687;AMR_AF=0.1527;AFR_AF=0.1611;EUR_AF=0.168;SAS_AF=0.1309;AA=G|||;VT=SNP
8	65987256	rs62521319	T	C	100	PASS	AC=931;AF=0.185903;AN=5008;NS=2504;DP=19887;EAS_AF=0.3155;AMR_AF=0.1945;AFR_AF=0.0953;EUR_AF=0.1163;SAS_AF=0.2403;AA=T|||;VT=SNP
8	65987859	rs28406713	G	A	100	PASS	AC=1523;AF=0.304113;AN=5008;NS=2504;DP=13608;EAS_AF=0.3284;AMR_AF=0.2608;AFR_AF=0.3101;EUR_AF=0.1481;SAS_AF=0.4622;AA=G|||;VT=SNP
8	65988291	rs73242773	C	T	100	PASS	AC=578;AF=0.115415;AN=5008;NS=2504;DP=18462;EAS_AF=0.0486;AMR_AF=0.098;AFR_AF=0.1256;EUR_AF=0.0905;SAS_AF=0.2086;AA=C|||;VT=SNP
8	65988942	rs28733835	A	C	100	PASS	AC=1110;AF=0.221645;AN=5008;NS=2504;DP=16207;EAS_AF=0.3522;AMR_AF=0.2161;AFR_AF=0.1278;EUR_AF=0.1561;SAS_AF=0.2853;AA=A|||;VT=SNP
8	65989176	rs2956320	C	T	100	PASS	AC=3498;AF=0.698482;AN=5008;NS=2504;DP=17355;EAS_AF=0.8165;AMR_AF=0.6023;AFR_AF=0.8949;EUR_AF=0.4046;SAS_AF=0.682;AA=T|||;VT=SNP
8	65989422	rs59692671	A	G	100	PASS	AC=948;AF=0.189297;AN=5008;NS=2504;DP=19226;EAS_AF=0.2728;AMR_AF=0.183;AFR_AF=0.2542;EUR_AF=0.0537;SAS_AF=0.1595;AA=G|||;VT=SNP
8	65989486	rs2956319	C	T	100	PASS	AC=815;AF=0.16274;AN=5008;NS=2504;DP=19254;EAS_AF=0.1558;AMR_AF=0.1383;AFR_AF=0.1974;EUR_AF=0.165;SAS_AF=0.138;AA=C|||;VT=SNP
8	65989511	rs2956318	C	T	100	PASS	AC=2642;AF=0.527556;AN=5008;NS=2504;DP=19187;EAS_AF=0.8254;AMR_AF=0.5115;AFR_AF=0.4387;EUR_AF=0.3658;SAS_AF=0.5184;AA=C|||;VT=SNP
8	65989977	rs2956317	G	T	100	PASS	AC=1809;AF=0.361222;AN=5008;NS=2504;DP=17100;EAS_AF=0.4127;AMR_AF=0.3314;AFR_AF=0.5204;EUR_AF=0.2087;SAS_AF=0.271;AA=T|||;VT=SNP
8	65990305	rs2956316	G	A	100	PASS	AC=1807;AF=0.360823;AN=5008;NS=2504;DP=13046;EAS_AF=0.4147;AMR_AF=0.3271;AFR_AF=0.5219;EUR_AF=0.2068;SAS_AF=0.2699;AA=G|||;VT=SNP
8	65990746	rs2956315	C	G	100	PASS	AC=3626;AF=0.724042;AN=5008;NS=2504;DP=10388;EAS_AF=0.8829;AMR_AF=0.6167;AFR_AF=0.9221;EUR_AF=0.3956;SAS_AF=0.7065;AA=G|||;VT=SNP
8	65990758	rs2980008	A	G	100	PASS	AC=1891;AF=0.377596;AN=5008;NS=2504;DP=10209;EAS_AF=0.4147;AMR_AF=0.3386;AFR_AF=0.562;EUR_AF=0.2227;SAS_AF=0.2771;AA=A|||;VT=SNP
8	65990837	rs76198069	T	C	100	PASS	AC=593;AF=0.118411;AN=5008;NS=2504;DP=10265;EAS_AF=0.0417;AMR_AF=0.0706;AFR_AF=0.2118;EUR_AF=0.0328;SAS_AF=0.1933;AA=T|||;VT=SNP
8	65990918	rs2956314	A	C	100	PASS	AC=3626;AF=0.724042;AN=5008;NS=2504;DP=10686;EAS_AF=0.8829;AMR_AF=0.6167;AFR_AF=0.9221;EUR_AF=0.3956;SAS_AF=0.7065;AA=C|||;VT=SNP
8	65991324	rs56306400	T	C	100	PASS	AC=1120;AF=0.223642;AN=5008;NS=2504;DP=12440;EAS_AF=0.4266;AMR_AF=0.2061;AFR_AF=0.1339;EUR_AF=0.1382;SAS_AF=0.2362;AA=T|||;VT=SNP
8	65991812	rs80304503	G	A	100	PASS	AC=632;AF=0.126198;AN=5008;NS=2504;DP=14234;EAS_AF=0.0417;AMR_AF=0.0735;AFR_AF=0.2375;EUR_AF=0.0358;SAS_AF=0.1933;AA=G|||;VT=SNP
8	65991911	rs2956313	A	G	100	PASS	AC=1878;AF=0.375;AN=5008;NS=2504;DP=14652;EAS_AF=0.4187;AMR_AF=0.3401;AFR_AF=0.5446;EUR_AF=0.2217;SAS_AF=0.2832;AA=G|||;VT=SNP
8	65992696	rs7817683	C	A	100	PASS	AC=1804;AF=0.360224;AN=5008;NS=2504;DP=15097;EAS_AF=0.4147;AMR_AF=0.3256;AFR_AF=0.5212;EUR_AF=0.2058;SAS_AF=0.2699;AA=A|||;VT=SNP
8	65992804	rs7817859	C	T	100	PASS	AC=1804;AF=0.360224;AN=5008;NS=2504;DP=15355;EAS_AF=0.4147;AMR_AF=0.3256;AFR_AF=0.5212;EUR_AF=0.2058;SAS_AF=0.2699;AA=c|||;VT=SNP
8	65993721	rs10504383	T	C	100	PASS	AC=451;AF=0.0900559;AN=5008;NS=2504;DP=19631;EAS_AF=0.0417;AMR_AF=0.0677;AFR_AF=0.1059;EUR_AF=0.0328;SAS_AF=0.1933;AA=T|||;VT=SNP
8	65994071	rs2956312	A	G	100	PASS	AC=1805;AF=0.360423;AN=5008;NS=2504;DP=18292;EAS_AF=0.4157;AMR_AF=0.3256;AFR_AF=0.5212;EUR_AF=0.2058;SAS_AF=0.2699;AA=G|||;VT=SNP
8	65994440	rs62521321	C	T	100	PASS	AC=1111;AF=0.221845;AN=5008;NS=2504;DP=21180;EAS_AF=0.4246;AMR_AF=0.2046;AFR_AF=0.1324;EUR_AF=0.1372;SAS_AF=0.2331;AA=C|||;VT=SNP
8	65995595	rs10504382	T	G	100	PASS	AC=1116;AF=0.222843;AN=5008;NS=2504;DP=16857;EAS_AF=0.4266;AMR_AF=0.2046;AFR_AF=0.1324;EUR_AF=0.1372;SAS_AF=0.2362;AA=T|||;VT=SNP
8	65995705	rs2956311	T	A	100	PASS	AC=1830;AF=0.365415;AN=5008;NS=2504;DP=14594;EAS_AF=0.4147;AMR_AF=0.3343;AFR_AF=0.5189;EUR_AF=0.2217;SAS_AF=0.2771;AA=T|||;VT=SNP
8	65995898	rs4737205	G	A	100	PASS	AC=589;AF=0.117612;AN=5008;NS=2504;DP=15553;EAS_AF=0.0427;AMR_AF=0.0706;AFR_AF=0.208;EUR_AF=0.0328;SAS_AF=0.1933;AA=G|||;VT=SNP
8	65996012	rs12674536	G	A	100	PASS	AC=1771;AF=0.353634;AN=5008;NS=2504;DP=17107;EAS_AF=0.4147;AMR_AF=0.3228;AFR_AF=0.4932;EUR_AF=0.2058;SAS_AF=0.2761;AA=G|||;VT=SNP
8	65996537	rs17549048	A	T	100	PASS	AC=1115;AF=0.222644;AN=5008;NS=2504;DP=15683;EAS_AF=0.4266;AMR_AF=0.2032;AFR_AF=0.1324;EUR_AF=0.1372;SAS_AF=0.2362;AA=A|||;VT=SNP
8	65996598	rs2980004	C	T	100	PASS	AC=1768;AF=0.353035;AN=5008;NS=2504;DP=14993;EAS_AF=0.4147;AMR_AF=0.3228;AFR_AF=0.4955;EUR_AF=0.2058;SAS_AF=0.2699;AA=T|||;VT=SNP
8	65996678	rs16931729	G	C	100	PASS	AC=1115;AF=0.222644;AN=5008;NS=2504;DP=15559;EAS_AF=0.4266;AMR_AF=0.2032;AFR_AF=0.1324;EUR_AF=0.1372;SAS_AF=0.2362;AA=G|||;VT=SNP
8	65997304	rs2956310	C	T	100	PASS	AC=3064;AF=0.611821;AN=5008;NS=2504;DP=21296;EAS_AF=0.8413;AMR_AF=0.5461;AFR_AF=0.7337;EUR_AF=0.3608;SAS_AF=0.5153;AA=T|||;VT=SNP
8	65997329	rs141646499	G	A	100	PASS	AC=13;AF=0.00259585;AN=5008;NS=2504;DP=20661;EAS_AF=0.005;AMR_AF=0;AFR_AF=0;EUR_AF=0.007;SAS_AF=0.001;AA=G|||;VT=SNP
8	65997485	rs2956309	T	C	100	PASS	AC=2978;AF=0.594649;AN=5008;NS=2504;DP=21144;EAS_AF=0.8413;AMR_AF=0.5375;AFR_AF=0.6762;EUR_AF=0.3588;SAS_AF=0.5133;AA=T|||;VT=SNP
8	65997557	rs2956308	A	T	100	PASS	AC=1398;AF=0.279153;AN=5008;NS=2504;DP=21362;EAS_AF=0.4147;AMR_AF=0.2925;AFR_AF=0.2262;EUR_AF=0.2058;SAS_AF=0.2771;AA=A|||;VT=SNP
8	65998894	rs7821402	C	T	100	PASS	AC=505;AF=0.100839;AN=5008;NS=2504;DP=23191;EAS_AF=0.003;AMR_AF=0.049;AFR_AF=0.3396;EUR_AF=0.0169;SAS_AF=0.002;AA=T|||;VT=SNP
8	65999963	rs2980003	C	T	100	PASS	AC=1477;AF=0.294928;AN=5008;NS=2504;DP=19891;EAS_AF=0.4097;AMR_AF=0.389;AFR_AF=0.2148;EUR_AF=0.2475;SAS_AF=0.2669;AA=C|||;VT=SNP
8	66000843	rs4387012	G	A	100	PASS	AC=1094;AF=0.21845;AN=5008;NS=2504;DP=19870;EAS_AF=0.4464;AMR_AF=0.1326;AFR_AF=0.1263;EUR_AF=0.1382;SAS_AF=0.2515;AA=G|||;VT=SNP
8	66002775	rs2980001	C	T	100	PASS	AC=3723;AF=0.743411;AN=5008;NS=2504;DP=16212;EAS_AF=0.8829;AMR_AF=0.634;AFR_AF=0.9667;EUR_AF=0.4225;SAS_AF=0.7055;AA=T|||;VT=SNP
8	66003709	rs2979999	C	T	100	PASS	AC=1422;AF=0.283946;AN=5008;NS=2504;DP=19472;EAS_AF=0.4097;AMR_AF=0.3775;AFR_AF=0.1914;EUR_AF=0.2336;SAS_AF=0.2648;AA=C|||;VT=SNP
8	66003840	rs2956307	G	A	100	PASS	AC=1429;AF=0.285343;AN=5008;NS=2504;DP=18137;EAS_AF=0.4097;AMR_AF=0.3775;AFR_AF=0.1914;EUR_AF=0.2336;SAS_AF=0.272;AA=G|||;VT=SNP
8	66004866	rs146814799	A	G	100	PASS	AC=628;AF=0.125399;AN=5008;NS=2504;DP=19526;EAS_AF=0.0258;AMR_AF=0.0749;AFR_AF=0.239;EUR_AF=0.0368;SAS_AF=0.2014;AA=A|||;VT=SNP
8	66004994	rs2956306	G	A	100	PASS	AC=1401;AF=0.279752;AN=5008;NS=2504;DP=19840;EAS_AF=0.4067;AMR_AF=0.3804;AFR_AF=0.1944;EUR_AF=0.2336;SAS_AF=0.2403;AA=g|||;VT=SNP
8	66006620	rs2980009	T	C	100	PASS	AC=3680;AF=0.734824;AN=5008;NS=2504;DP=20186;EAS_AF=0.8929;AMR_AF=0.6657;AFR_AF=0.8956;EUR_AF=0.4394;SAS_AF=0.7076;AA=C|||;VT=SNP
8	66007918	rs7010619	G	A	100	PASS	AC=685;AF=0.136781;AN=5008;NS=2504;DP=21884;EAS_AF=0.0298;AMR_AF=0.0793;AFR_AF=0.2905;EUR_AF=0.0338;SAS_AF=0.1861;AA=G|||;VT=SNP
8	66008068	rs16931735	G	A	100	PASS	AC=1110;AF=0.221645;AN=5008;NS=2504;DP=19578;EAS_AF=0.4177;AMR_AF=0.1542;AFR_AF=0.1664;EUR_AF=0.1223;SAS_AF=0.2444;AA=G|||;VT=SNP
8	66008098	rs72658961	G	A	100	PASS	AC=1052;AF=0.210064;AN=5008;NS=2504;DP=19021;EAS_AF=0.4177;AMR_AF=0.147;AFR_AF=0.1263;EUR_AF=0.1223;SAS_AF=0.2444;AA=G|||;VT=SNP
8	66008289	rs2956305	A	C	100	PASS	AC=3680;AF=0.734824;AN=5008;NS=2504;DP=18882;EAS_AF=0.8929;AMR_AF=0.6657;AFR_AF=0.8964;EUR_AF=0.4384;SAS_AF=0.7076;AA=C|||;VT=SNP
8	66008502	rs7843978	G	C	100	PASS	AC=693;AF=0.138379;AN=5008;NS=2504;DP=20577;EAS_AF=0.0298;AMR_AF=0.0793;AFR_AF=0.2973;EUR_AF=0.0328;SAS_AF=0.1861;AA=G|||;VT=SNP
8	66008682	rs6472166	G	A	100	PASS	AC=1102;AF=0.220048;AN=5008;NS=2504;DP=16668;EAS_AF=0.4177;AMR_AF=0.1542;AFR_AF=0.1596;EUR_AF=0.1223;SAS_AF=0.2454;AA=G|||;VT=SNP
8	66009295	rs10504381	G	A	100	PASS	AC=1048;AF=0.209265;AN=5008;NS=2504;DP=14496;EAS_AF=0.4177;AMR_AF=0.147;AFR_AF=0.1233;EUR_AF=0.1223;SAS_AF=0.2444;AA=G|||;VT=SNP
8	66010459	rs2956304	G	A	100	PASS	AC=3137;AF=0.626398;AN=5008;NS=2504;DP=18237;EAS_AF=0.8631;AMR_AF=0.5965;AFR_AF=0.7133;EUR_AF=0.4056;SAS_AF=0.5133;AA=A|||;VT=SNP
8	66010720	rs2980006	T	C	100	PASS	AC=3151;AF=0.629193;AN=5008;NS=2504;DP=20445;EAS_AF=0.8631;AMR_AF=0.5994;AFR_AF=0.7126;EUR_AF=0.4066;SAS_AF=0.5256;AA=C|||;VT=SNP
8	66011258	rs28513309	A	G	100	PASS	AC=1111;AF=0.221845;AN=5008;NS=2504;DP=9099;EAS_AF=0.4167;AMR_AF=0.1542;AFR_AF=0.1596;EUR_AF=0.1223;SAS_AF=0.2556;AA=A|||;VT=SNP
8	66012276	rs2980005	G	A	100	PASS	AC=2004;AF=0.40016;AN=5008;NS=2504;DP=16038;EAS_AF=0.4464;AMR_AF=0.4582;AFR_AF=0.5265;EUR_AF=0.2833;SAS_AF=0.2607;AA=A|||;VT=SNP
8	66012961	rs6999457	C	A	100	PASS	AC=1081;AF=0.215855;AN=5008;NS=2504;DP=16048;EAS_AF=0.4167;AMR_AF=0.1542;AFR_AF=0.1445;EUR_AF=0.1223;SAS_AF=0.2454;AA=C|||;VT=SNP
8	66013163	rs2980000	G	A	100	PASS	AC=1599;AF=0.319289;AN=5008;NS=2504;DP=15195;EAS_AF=0.4464;AMR_AF=0.4121;AFR_AF=0.2443;EUR_AF=0.2833;SAS_AF=0.2607;AA=g|||;VT=SNP
8	66013545	rs16931744	C	T	100	PASS	AC=629;AF=0.125599;AN=5008;NS=2504;DP=16397;EAS_AF=0.0308;AMR_AF=0.072;AFR_AF=0.2557;EUR_AF=0.0318;SAS_AF=0.182;AA=C|||;VT=SNP
8	66013857	rs2001648	C	T	100	PASS	AC=3139;AF=0.626797;AN=5008;NS=2504;DP=16082;EAS_AF=0.8621;AMR_AF=0.5965;AFR_AF=0.7133;EUR_AF=0.4056;SAS_AF=0.5164;AA=T|||;VT=SNP
8	66015276	rs7010585	C	T	100	PASS	AC=1598;AF=0.319089;AN=5008;NS=2504;DP=12686;EAS_AF=0.4464;AMR_AF=0.4121;AFR_AF=0.2443;EUR_AF=0.2833;SAS_AF=0.2597;AA=C|||;VT=SNP
8	66016808	rs7814538	G	A	100	PASS	AC=3768;AF=0.752396;AN=5008;NS=2504;DP=13794;EAS_AF=0.8929;AMR_AF=0.6671;AFR_AF=0.969;EUR_AF=0.4384;SAS_AF=0.6984;AA=A|||;VT=SNP
8	66018227	rs72658967	C	T	100	PASS	AC=1046;AF=0.208866;AN=5008;NS=2504;DP=19611;EAS_AF=0.4147;AMR_AF=0.147;AFR_AF=0.1271;EUR_AF=0.1223;SAS_AF=0.2403;AA=c|||;VT=SNP
8	66019046	rs9886369	C	T	100	PASS	AC=3778;AF=0.754393;AN=5008;NS=2504;DP=19989;EAS_AF=0.8929;AMR_AF=0.6715;AFR_AF=0.9705;EUR_AF=0.4404;SAS_AF=0.7014;AA=T|||;VT=SNP
8	66020127	rs12549317	T	C	100	PASS	AC=1608;AF=0.321086;AN=5008;NS=2504;DP=15139;EAS_AF=0.4484;AMR_AF=0.415;AFR_AF=0.2458;EUR_AF=0.2843;SAS_AF=0.2628;AA=T|||;VT=SNP
8	66020256	rs4075627	G	A	100	PASS	AC=3142;AF=0.627396;AN=5008;NS=2504;DP=17156;EAS_AF=0.871;AMR_AF=0.5994;AFR_AF=0.7133;EUR_AF=0.4066;SAS_AF=0.5072;AA=g|||;VT=SNP
8	66020490	rs181139182	A	T	100	PASS	AC=55;AF=0.0109824;AN=5008;NS=2504;DP=16424;EAS_AF=0.0506;AMR_AF=0;AFR_AF=0;EUR_AF=0;SAS_AF=0.0041;AA=A|||;VT=SNP
8	66020491	rs186460962	T	C	100	PASS	AC=55;AF=0.0109824;AN=5008;NS=2504;DP=16399;EAS_AF=0.0506;AMR_AF=0;AFR_AF=0;EUR_AF=0;SAS_AF=0.0041;AA=T|||;VT=SNP
8	66020732	rs7842129	A	G	100	PASS	AC=687;AF=0.137181;AN=5008;NS=2504;DP=19113;EAS_AF=0.0298;AMR_AF=0.0793;AFR_AF=0.2897;EUR_AF=0.0318;SAS_AF=0.1912;AA=A|||;VT=SNP
8	66020960	rs75572218	A	G	100	PASS	AC=132;AF=0.0263578;AN=5008;NS=2504;DP=18649;EAS_AF=0.126;AMR_AF=0;AFR_AF=0;EUR_AF=0.001;SAS_AF=0.0041;AA=A|||;VT=SNP
8	66021589	rs4480157	A	G	100	PASS	AC=4197;AF=0.838059;AN=5008;NS=2504;DP=17595;EAS_AF=0.9018;AMR_AF=0.7824;AFR_AF=0.9796;EUR_AF=0.6809;SAS_AF=0.7822;AA=G|||;VT=SNP
8	66022284	rs4481644	A	G	100	PASS	AC=1628;AF=0.32508;AN=5008;NS=2504;DP=16181;EAS_AF=0.4603;AMR_AF=0.415;AFR_AF=0.2458;EUR_AF=0.2843;SAS_AF=0.271;AA=A|||;VT=SNP
8	66023030	rs149945126	C	T	100	PASS	AC=14;AF=0.00279553;AN=5008;NS=2504;DP=7739;EAS_AF=0.0139;AMR_AF=0;AFR_AF=0;EUR_AF=0;SAS_AF=0;AA=C|||;VT=SNP
8	66024923	rs12550184	G	C	100	PASS	AC=311;AF=0.0621006;AN=5008;NS=2504;DP=22240;EAS_AF=0.1815;AMR_AF=0.0562;AFR_AF=0.0204;EUR_AF=0.0437;SAS_AF=0.0184;AA=G|||;VT=SNP
8	66024947	rs59125442	T	C	100	PASS	AC=1502;AF=0.29992;AN=5008;NS=2504;DP=21324;EAS_AF=0.4286;AMR_AF=0.2262;AFR_AF=0.2383;EUR_AF=0.2545;SAS_AF=0.3497;AA=T|||;VT=SNP
8	66025487	rs7831791	A	G	100	PASS	AC=807;AF=0.161142;AN=5008;NS=2504;DP=12131;EAS_AF=0.0288;AMR_AF=0.0893;AFR_AF=0.382;EUR_AF=0.0308;SAS_AF=0.184;AA=G|||;VT=SNP
8	66025862	rs4332170	G	A	100	PASS	AC=3672;AF=0.733227;AN=5008;NS=2504;DP=14086;EAS_AF=0.8829;AMR_AF=0.5965;AFR_AF=0.9622;EUR_AF=0.4155;SAS_AF=0.6933;AA=A|||;VT=SNP
8	66026395	rs4737698	G	A	100	PASS	AC=995;AF=0.198682;AN=5008;NS=2504;DP=16084;EAS_AF=0.2798;AMR_AF=0.2133;AFR_AF=0.1271;EUR_AF=0.1541;SAS_AF=0.2474;AA=A|||;VT=SNP
8	66026429	rs79608535	T	C	100	PASS	AC=284;AF=0.0567093;AN=5008;NS=2504;DP=17300;EAS_AF=0.0218;AMR_AF=0.036;AFR_AF=0.1399;EUR_AF=0.0447;SAS_AF=0.0072;AA=T|||;VT=SNP
8	66026627	rs73249316	G	A	100	PASS	AC=363;AF=0.072484;AN=5008;NS=2504;DP=16091;EAS_AF=0.0813;AMR_AF=0.0562;AFR_AF=0.1581;EUR_AF=0.008;SAS_AF=0.0256;AA=A|||;VT=SNP
8	66028271	rs141307094	T	A	100	PASS	AC=124;AF=0.0247604;AN=5008;NS=2504;DP=18878;EAS_AF=0.0764;AMR_AF=0.0648;AFR_AF=0;EUR_AF=0;SAS_AF=0.002;AA=T|||;VT=SNP
8	66029628	rs57679560	T	C	100	PASS	AC=284;AF=0.0567093;AN=5008;NS=2504;DP=20578;EAS_AF=0.0337;AMR_AF=0.0476;AFR_AF=0.0703;EUR_AF=0.0676;SAS_AF=0.0573;AA=T|||;VT=SNP
8	66031567	rs145605872	T	C	100	PASS	AC=85;AF=0.0169728;AN=5008;NS=2504;DP=20187;EAS_AF=0.0407;AMR_AF=0.0432;AFR_AF=0.0023;EUR_AF=0.007;SAS_AF=0.0041;AA=T|||;VT=SNP
8	66031888	rs148224726	G	C	100	PASS	AC=124;AF=0.0247604;AN=5008;NS=2504;DP=19662;EAS_AF=0.0754;AMR_AF=0.0663;AFR_AF=0;EUR_AF=0;SAS_AF=0.002;AA=G|||;VT=SNP
8	66032056	rs76265474	T	A	100	PASS	AC=187;AF=0.0373403;AN=5008;NS=2504;DP=21358;EAS_AF=0.0327;AMR_AF=0.0634;AFR_AF=0;EUR_AF=0;SAS_AF=0.1125;AA=T|||;VT=SNP
8	66032127	rs141178070	T	A	100	PASS	AC=38;AF=0.00758786;AN=5008;NS=2504;DP=18857;EAS_AF=0.0258;AMR_AF=0;AFR_AF=0.0008;EUR_AF=0.0099;SAS_AF=0.001;AA=T|||;VT=SNP
8	66032446	rs73249400	A	G	100	PASS	AC=213;AF=0.0425319;AN=5008;NS=2504;DP=20160;EAS_AF=0.0337;AMR_AF=0.0461;AFR_AF=0.0189;EUR_AF=0.0666;SAS_AF=0.0562;AA=A|||;VT=SNP
8	66032516	rs6472169	T	A	100	PASS	AC=3896;AF=0.777955;AN=5008;NS=2504;DP=19428;EAS_AF=0.5952;AMR_AF=0.6744;AFR_AF=0.9523;EUR_AF=0.8827;SAS_AF=0.6963;AA=A|||;VT=SNP
8	66033129	rs11986276	G	A	100	PASS	AC=566;AF=0.113019;AN=5008;NS=2504;DP=21302;EAS_AF=0.1081;AMR_AF=0.0908;AFR_AF=0.1142;EUR_AF=0.1402;SAS_AF=0.1043;AA=G|||;VT=SNP
8	66033398	rs111682314	C	T	100	PASS	AC=2351;AF=0.469449;AN=5008;NS=2504;DP=18030;EAS_AF=0.4861;AMR_AF=0.4697;AFR_AF=0.298;EUR_AF=0.6272;SAS_AF=0.5215;AA=C|||;VT=SNP
8	66033632	rs370498615	A	C	100	PASS	AC=40;AF=0.00798722;AN=5008;NS=2504;DP=18738;EAS_AF=0.0397;AMR_AF=0;AFR_AF=0;EUR_AF=0;SAS_AF=0;AA=A|||;VT=SNP
8	66039791	rs117242275	T	C	100	PASS	AC=38;AF=0.00758786;AN=5008;NS=2504;DP=20970;EAS_AF=0.0377;AMR_AF=0;AFR_AF=0;EUR_AF=0;SAS_AF=0;AA=T|||;VT=SNP
8	66040068	rs6983165	A	C	100	PASS	AC=3848;AF=0.768371;AN=5008;NS=2504;DP=19658;EAS_AF=0.5982;AMR_AF=0.6686;AFR_AF=0.9191;EUR_AF=0.8807;SAS_AF=0.6953;AA=C|||;VT=SNP
8	66040463	rs13255324	C	T	100	PASS	AC=1810;AF=0.361422;AN=5008;NS=2504;DP=19944;EAS_AF=0.4534;AMR_AF=0.3919;AFR_AF=0.0696;EUR_AF=0.5338;SAS_AF=0.4622;AA=C|||;VT=SNP
8	66040723	rs10103076	A	G	100	PASS	AC=1125;AF=0.224641;AN=5008;NS=2504;DP=18653;EAS_AF=0.0327;AMR_AF=0.1527;AFR_AF=0.5151;EUR_AF=0.1809;SAS_AF=0.1258;AA=G|||;VT=SNP
8	66041726	rs7823942	A	T	100	PASS	AC=611;AF=0.122005;AN=5008;NS=2504;DP=16830;EAS_AF=0.1091;AMR_AF=0.0908;AFR_AF=0.1445;EUR_AF=0.1431;SAS_AF=0.1053;AA=A|||;VT=SNP
8	66042752	rs73251217	T	C	100	PASS	AC=209;AF=0.0417332;AN=5008;NS=2504;DP=19069;EAS_AF=0.0327;AMR_AF=0.0461;AFR_AF=0.0182;EUR_AF=0.0646;SAS_AF=0.0562;AA=T|||;VT=SNP
8	66042936	rs10283351	A	G	100	PASS	AC=2939;AF=0.586861;AN=5008;NS=2504;DP=18856;EAS_AF=0.4871;AMR_AF=0.5403;AFR_AF=0.5726;EUR_AF=0.7157;SAS_AF=0.6094;AA=G|||;VT=SNP
8	66043466	rs4601358	T	C	100	PASS	AC=2287;AF=0.456669;AN=5008;NS=2504;DP=17564;EAS_AF=0.4563;AMR_AF=0.4265;AFR_AF=0.3752;EUR_AF=0.5477;SAS_AF=0.4949;AA=T|||;VT=SNP
8	66043532	rs28862984	C	T	100	PASS	AC=678;AF=0.135383;AN=5008;NS=2504;DP=17885;EAS_AF=0.0337;AMR_AF=0.1369;AFR_AF=0.1725;EUR_AF=0.1889;SAS_AF=0.1339;AA=C|||;VT=SNP
8	66044876	rs4621839	C	T	100	PASS	AC=2849;AF=0.56889;AN=5008;NS=2504;DP=15708;EAS_AF=0.5923;AMR_AF=0.5836;AFR_AF=0.4251;EUR_AF=0.7147;SAS_AF=0.5787;AA=T|||;VT=SNP
8	66044949	rs4549813	C	G	100	PASS	AC=2148;AF=0.428914;AN=5008;NS=2504;DP=13587;EAS_AF=0.5585;AMR_AF=0.4841;AFR_AF=0.1921;EUR_AF=0.5567;SAS_AF=0.4448;AA=C|||;VT=SNP
8	66045439	rs183718949	T	C	100	PASS	AC=17;AF=0.00339457;AN=5008;NS=2504;DP=16404;EAS_AF=0.0169;AMR_AF=0;AFR_AF=0;EUR_AF=0;SAS_AF=0;AA=T|||;VT=SNP
8	66045681	rs28651850	C	G	100	PASS	AC=1976;AF=0.394569;AN=5008;NS=2504;DP=19685;EAS_AF=0.5635;AMR_AF=0.4424;AFR_AF=0.0703;EUR_AF=0.5656;SAS_AF=0.4489;AA=C|||;VT=SNP
8	66046225	rs147804480	C	T	100	PASS	AC=53;AF=0.0105831;AN=5008;NS=2504;DP=16505;EAS_AF=0.0248;AMR_AF=0.0331;AFR_AF=0.0015;EUR_AF=0;SAS_AF=0.0031;AA=C|||;VT=SNP
8	66046573	rs4599854	G	A	100	PASS	AC=1894;AF=0.378195;AN=5008;NS=2504;DP=19271;EAS_AF=0.3819;AMR_AF=0.4265;AFR_AF=0.4145;EUR_AF=0.2584;SAS_AF=0.4141;AA=G|||;VT=SNP
8	66046912	rs61692309	A	G	100	PASS	AC=308;AF=0.0615016;AN=5008;NS=2504;DP=19834;EAS_AF=0.1657;AMR_AF=0.0043;AFR_AF=0.0431;EUR_AF=0.0109;SAS_AF=0.0716;AA=A|||;VT=SNP
8	66047064	rs57293484	C	T	100	PASS	AC=560;AF=0.111821;AN=5008;NS=2504;DP=19068;EAS_AF=0.1657;AMR_AF=0.0288;AFR_AF=0.2201;EUR_AF=0.0119;SAS_AF=0.0716;AA=C|||;VT=SNP
8	66047468	rs57653624	T	G	100	PASS	AC=308;AF=0.0615016;AN=5008;NS=2504;DP=19097;EAS_AF=0.1657;AMR_AF=0.0043;AFR_AF=0.0431;EUR_AF=0.0109;SAS_AF=0.0716;AA=T|||;VT=SNP
8	66048009	rs4592083	T	A	100	PASS	AC=1681;AF=0.335663;AN=5008;NS=2504;DP=21498;EAS_AF=0.3829;AMR_AF=0.4135;AFR_AF=0.2602;EUR_AF=0.2575;SAS_AF=0.4141;AA=T|||;VT=SNP
8	66048012	rs116931379	A	C	100	PASS	AC=120;AF=0.0239617;AN=5008;NS=2504;DP=21549;EAS_AF=0.1161;AMR_AF=0;AFR_AF=0;EUR_AF=0;SAS_AF=0.0031;AA=A|||;VT=SNP
8	66050403	rs4278187	C	T	100	PASS	AC=1914;AF=0.382188;AN=5008;NS=2504;DP=20838;EAS_AF=0.3829;AMR_AF=0.4265;AFR_AF=0.4289;EUR_AF=0.2584;SAS_AF=0.4141;AA=C|||;VT=SNP
8	66050662	rs7842077	C	T	100	PASS	AC=1808;AF=0.361022;AN=5008;NS=2504;DP=20029;EAS_AF=0.4514;AMR_AF=0.4438;AFR_AF=0.0401;EUR_AF=0.5736;SAS_AF=0.4243;AA=C|||;VT=SNP
8	66051621	rs188212149	G	A	100	PASS	AC=19;AF=0.00379393;AN=5008;NS=2504;DP=18242;EAS_AF=0.0188;AMR_AF=0;AFR_AF=0;EUR_AF=0;SAS_AF=0;AA=G|||;VT=SNP
8	66052328	rs10098374	A	G	100	PASS	AC=2526;AF=0.504393;AN=5008;NS=2504;DP=19219;EAS_AF=0.6171;AMR_AF=0.4827;AFR_AF=0.3729;EUR_AF=0.5865;SAS_AF=0.4969;AA=A|||;VT=SNP
8	66053285	rs7836646	T	C	100	PASS	AC=2028;AF=0.404952;AN=5008;NS=2504;DP=16344;EAS_AF=0.3829;AMR_AF=0.4352;AFR_AF=0.5083;EUR_AF=0.2614;SAS_AF=0.4141;AA=T|||;VT=SNP
8	66054396	rs139495729	G	T	100	PASS	AC=51;AF=0.0101837;AN=5008;NS=2504;DP=19454;EAS_AF=0.0159;AMR_AF=0.0447;AFR_AF=0;EUR_AF=0.004;SAS_AF=0;AA=G|||;VT=SNP
8	66056046	rs4737701	A	G	100	PASS	AC=2274;AF=0.454073;AN=5008;NS=2504;DP=23419;EAS_AF=0.3829;AMR_AF=0.4481;AFR_AF=0.6868;EUR_AF=0.2614;SAS_AF=0.4151;AA=A|||;VT=SNP
8	66056542	rs138344245	C	T	100	PASS	AC=21;AF=0.00419329;AN=5008;NS=2504;DP=20032;EAS_AF=0.0198;AMR_AF=0;AFR_AF=0;EUR_AF=0;SAS_AF=0.001;AA=C|||;VT=SNP
8	66056654	rs4132352	C	T	100	PASS	AC=2026;AF=0.404553;AN=5008;NS=2504;DP=18498;EAS_AF=0.3829;AMR_AF=0.4352;AFR_AF=0.5068;EUR_AF=0.2614;SAS_AF=0.4141;AA=C|||;VT=SNP
8	66059244	rs78324638	A	T	100	PASS	AC=277;AF=0.0553115;AN=5008;NS=2504;DP=14093;EAS_AF=0.1607;AMR_AF=0.0029;AFR_AF=0.025;EUR_AF=0.0109;SAS_AF=0.0706;AA=a|||;VT=SNP
8	66059833	rs7006804	A	C	100	PASS	AC=2083;AF=0.415935;AN=5008;NS=2504;DP=20270;EAS_AF=0.6091;AMR_AF=0.4207;AFR_AF=0.1422;EUR_AF=0.5139;SAS_AF=0.4826;AA=A|||;VT=SNP
8	66064881	rs4342643	A	G	100	PASS	AC=1696;AF=0.338658;AN=5008;NS=2504;DP=19433;EAS_AF=0.4474;AMR_AF=0.4121;AFR_AF=0.0378;EUR_AF=0.503;SAS_AF=0.4121;AA=A|||;VT=SNP
8	66065201	rs9643391	C	T	100	PASS	AC=2066;AF=0.41254;AN=5008;NS=2504;DP=21479;EAS_AF=0.3919;AMR_AF=0.438;AFR_AF=0.5242;EUR_AF=0.2634;SAS_AF=0.4182;AA=C|||;VT=SNP
8	66065387	rs4581094	C	A	100	PASS	AC=1935;AF=0.386382;AN=5008;NS=2504;DP=20222;EAS_AF=0.3919;AMR_AF=0.4294;AFR_AF=0.4297;EUR_AF=0.2634;SAS_AF=0.4182;AA=C|||;VT=SNP
8	66065522	rs80137622	G	A	100	PASS	AC=243;AF=0.0485224;AN=5008;NS=2504;DP=19766;EAS_AF=0.1607;AMR_AF=0;AFR_AF=0.0015;EUR_AF=0.0109;SAS_AF=0.0695;AA=G|||;VT=SNP
8	66065759	rs4443698	G	A	100	PASS	AC=1958;AF=0.390974;AN=5008;NS=2504;DP=18330;EAS_AF=0.3919;AMR_AF=0.4308;AFR_AF=0.4463;EUR_AF=0.2634;SAS_AF=0.4182;AA=G|||;VT=SNP
8	66067409	rs192399751	G	A	100	PASS	AC=16;AF=0.00319489;AN=5008;NS=2504;DP=20290;EAS_AF=0.0159;AMR_AF=0;AFR_AF=0;EUR_AF=0;SAS_AF=0;AA=G|||;VT=SNP
8	66067608	rs7814615	A	G	100	PASS	AC=2070;AF=0.413339;AN=5008;NS=2504;DP=22388;EAS_AF=0.4474;AMR_AF=0.4337;AFR_AF=0.3086;EUR_AF=0.504;SAS_AF=0.4121;AA=A|||;VT=SNP
8	66067896	rs76660968	G	C	100	PASS	AC=362;AF=0.0722843;AN=5008;NS=2504;DP=20666;EAS_AF=0.1617;AMR_AF=0.013;AFR_AF=0.0817;EUR_AF=0.0129;SAS_AF=0.0706;AA=G|||;VT=SNP
8	66068081	rs60791055	T	C	100	PASS	AC=1695;AF=0.338458;AN=5008;NS=2504;DP=24225;EAS_AF=0.4464;AMR_AF=0.4121;AFR_AF=0.0378;EUR_AF=0.503;SAS_AF=0.4121;AA=T|||;VT=SNP
8	66068350	rs74447951	A	T	100	PASS	AC=11;AF=0.00219649;AN=5008;NS=2504;DP=20120;EAS_AF=0.0109;AMR_AF=0;AFR_AF=0;EUR_AF=0;SAS_AF=0;AA=A|||;VT=SNP
8	66068965	rs4592084	C	G	100	PASS	AC=1863;AF=0.372005;AN=5008;NS=2504;DP=19684;EAS_AF=0.4464;AMR_AF=0.4207;AFR_AF=0.1604;EUR_AF=0.503;SAS_AF=0.4121;AA=C|||;VT=SNP
8	66069374	rs13259718	G	A	100	PASS	AC=1695;AF=0.338458;AN=5008;NS=2504;DP=13503;EAS_AF=0.4464;AMR_AF=0.4121;AFR_AF=0.0378;EUR_AF=0.503;SAS_AF=0.4121;AA=G|||;VT=SNP
8	66070377	rs6995065	C	A	100	PASS	AC=2088;AF=0.416933;AN=5008;NS=2504;DP=14761;EAS_AF=0.3929;AMR_AF=0.4395;AFR_AF=0.5401;EUR_AF=0.2634;SAS_AF=0.4172;AA=C|||;VT=SNP
8	66070407	rs72658980	G	C	100	PASS	AC=1936;AF=0.386581;AN=5008;NS=2504;DP=14583;EAS_AF=0.3929;AMR_AF=0.4294;AFR_AF=0.4304;EUR_AF=0.2634;SAS_AF=0.4172;AA=G|||;VT=SNP
8	66070770	rs6999418	A	G	100	PASS	AC=2068;AF=0.412939;AN=5008;NS=2504;DP=15027;EAS_AF=0.3929;AMR_AF=0.438;AFR_AF=0.525;EUR_AF=0.2634;SAS_AF=0.4182;AA=A|||;VT=SNP
8	66070887	rs34441204	A	G	100	PASS	AC=1694;AF=0.338259;AN=5008;NS=2504;DP=17253;EAS_AF=0.4454;AMR_AF=0.4121;AFR_AF=0.0378;EUR_AF=0.503;SAS_AF=0.4121;AA=A|||;VT=SNP
8	66071930	rs4474058	G	T	100	PASS	AC=1931;AF=0.385583;AN=5008;NS=2504;DP=18894;EAS_AF=0.3938;AMR_AF=0.4294;AFR_AF=0.4259;EUR_AF=0.2634;SAS_AF=0.4172;AA=G|||;VT=SNP
8	66072703	rs4737704	C	T	100	PASS	AC=2452;AF=0.489617;AN=5008;NS=2504;DP=18679;EAS_AF=0.5556;AMR_AF=0.4524;AFR_AF=0.6225;EUR_AF=0.2763;SAS_AF=0.4877;AA=C|||;VT=SNP
8	66073614	rs10095326	C	T	100	PASS	AC=1604;AF=0.320288;AN=5008;NS=2504;DP=19628;EAS_AF=0.3988;AMR_AF=0.4107;AFR_AF=0.0378;EUR_AF=0.4871;SAS_AF=0.3855;AA=C|||;VT=SNP
8	66073659	rs78287434	G	T	100	PASS	AC=51;AF=0.0101837;AN=5008;NS=2504;DP=20624;EAS_AF=0.0169;AMR_AF=0.0432;AFR_AF=0;EUR_AF=0.004;SAS_AF=0;AA=G|||;VT=SNP
8	66074065	rs7016016	A	G	100	PASS	AC=2089;AF=0.417133;AN=5008;NS=2504;DP=22615;EAS_AF=0.3929;AMR_AF=0.4395;AFR_AF=0.5401;EUR_AF=0.2634;SAS_AF=0.4182;AA=A|||;VT=SNP
8	66074310	rs6998613	T	C	100	PASS	AC=1974;AF=0.394169;AN=5008;NS=2504;DP=18677;EAS_AF=0.3929;AMR_AF=0.4294;AFR_AF=0.4576;EUR_AF=0.2634;SAS_AF=0.4192;AA=T|||;VT=SNP
8	66074511	rs6982800	G	A	100	PASS	AC=2089;AF=0.417133;AN=5008;NS=2504;DP=21336;EAS_AF=0.3929;AMR_AF=0.4395;AFR_AF=0.5401;EUR_AF=0.2634;SAS_AF=0.4182;AA=G|||;VT=SNP
8	66074987	rs4451336	G	A	100	PASS	AC=1601;AF=0.319688;AN=5008;NS=2504;DP=18611;EAS_AF=0.3968;AMR_AF=0.4107;AFR_AF=0.0378;EUR_AF=0.4861;SAS_AF=0.3855;AA=G|||;VT=SNP
8	66076260	rs13258595	G	A	100	PASS	AC=1391;AF=0.277756;AN=5008;NS=2504;DP=19675;EAS_AF=0.1617;AMR_AF=0.1556;AFR_AF=0.553;EUR_AF=0.2177;SAS_AF=0.1738;AA=A|||;VT=SNP
8	66076756	rs13266206	A	G	100	PASS	AC=2810;AF=0.561102;AN=5008;NS=2504;DP=20892;EAS_AF=0.6677;AMR_AF=0.4986;AFR_AF=0.3744;EUR_AF=0.6859;SAS_AF=0.6196;AA=G|||;VT=SNP
8	66077019	rs6994272	G	T	100	PASS	AC=387;AF=0.0772764;AN=5008;NS=2504;DP=19407;EAS_AF=0.1925;AMR_AF=0.0101;AFR_AF=0.0779;EUR_AF=0.0129;SAS_AF=0.0716;AA=G|||;VT=SNP
8	66077406	rs6994676	C	T	100	PASS	AC=367;AF=0.0732827;AN=5008;NS=2504;DP=15603;EAS_AF=0.1974;AMR_AF=0.0086;AFR_AF=0.0681;EUR_AF=0.0129;SAS_AF=0.0603;AA=C|||;VT=SNP
8	66077649	rs6472174	G	T	100	PASS	AC=2916;AF=0.582268;AN=5008;NS=2504;DP=18959;EAS_AF=0.5923;AMR_AF=0.4971;AFR_AF=0.5605;EUR_AF=0.6928;SAS_AF=0.5481;AA=-|||;VT=SNP
8	66079488	rs56898229	G	A	100	PASS	AC=330;AF=0.0658946;AN=5008;NS=2504;DP=19756;EAS_AF=0.1091;AMR_AF=0.0994;AFR_AF=0;EUR_AF=0.0258;SAS_AF=0.1278;AA=G|||;VT=SNP
8	66079790	rs28719950	A	G	100	PASS	AC=730;AF=0.145767;AN=5008;NS=2504;DP=20752;EAS_AF=0.1954;AMR_AF=0.0821;AFR_AF=0.2965;EUR_AF=0.0129;SAS_AF=0.0726;AA=A|||;VT=SNP
8	66079805	rs4582599	G	A	100	PASS	AC=2576;AF=0.514377;AN=5008;NS=2504;DP=21254;EAS_AF=0.6121;AMR_AF=0.4885;AFR_AF=0.4607;EUR_AF=0.5258;SAS_AF=0.4928;AA=g|||;VT=SNP
8	66079946	rs79223454	G	A	100	PASS	AC=65;AF=0.0129792;AN=5008;NS=2504;DP=19502;EAS_AF=0.0585;AMR_AF=0;AFR_AF=0;EUR_AF=0.002;SAS_AF=0.0041;AA=G|||;VT=SNP
8	66080059	rs28722853	G	A	100	PASS	AC=2562;AF=0.511581;AN=5008;NS=2504;DP=18560;EAS_AF=0.6131;AMR_AF=0.487;AFR_AF=0.4501;EUR_AF=0.5258;SAS_AF=0.4928;AA=A|||;VT=SNP
8	66080121	rs10098658	C	G	100	PASS	AC=2562;AF=0.511581;AN=5008;NS=2504;DP=19907;EAS_AF=0.6121;AMR_AF=0.487;AFR_AF=0.4501;EUR_AF=0.5258;SAS_AF=0.4939;AA=G|||;VT=SNP
8	66080133	rs10113401	T	A	100	PASS	AC=2562;AF=0.511581;AN=5008;NS=2504;DP=20322;EAS_AF=0.6121;AMR_AF=0.487;AFR_AF=0.4501;EUR_AF=0.5258;SAS_AF=0.4939;AA=A|||;VT=SNP
8	66080212	rs28726344	C	T	100	PASS	AC=591;AF=0.118011;AN=5008;NS=2504;DP=21529;EAS_AF=0.1954;AMR_AF=0.0692;AFR_AF=0.1982;EUR_AF=0.0129;SAS_AF=0.0726;AA=C|||;VT=SNP
8	66080228	rs10098969	G	A	100	PASS	AC=1722;AF=0.34385;AN=5008;NS=2504;DP=21900;EAS_AF=0.4167;AMR_AF=0.3991;AFR_AF=0.0741;EUR_AF=0.5129;SAS_AF=0.4202;AA=G|||;VT=SNP
8	66080318	rs6651302	C	T	100	PASS	AC=3203;AF=0.639577;AN=5008;NS=2504;DP=22003;EAS_AF=0.6121;AMR_AF=0.5865;AFR_AF=0.7179;EUR_AF=0.6859;SAS_AF=0.5521;AA=T|||;VT=SNP
8	66080367	rs6651303	C	T	100	PASS	AC=2561;AF=0.511382;AN=5008;NS=2504;DP=20554;EAS_AF=0.6121;AMR_AF=0.487;AFR_AF=0.4501;EUR_AF=0.5258;SAS_AF=0.4928;AA=C|||;VT=SNP
8	66080589	rs10088791	T	C	100	PASS	AC=2701;AF=0.539337;AN=5008;NS=2504;DP=22468;EAS_AF=0.6121;AMR_AF=0.5;AFR_AF=0.5492;EUR_AF=0.5258;SAS_AF=0.4928;AA=T|||;VT=SNP
8	66081416	rs74856570	T	C	100	PASS	AC=303;AF=0.0605032;AN=5008;NS=2504;DP=17678;EAS_AF=0.1935;AMR_AF=0.0461;AFR_AF=0.0015;EUR_AF=0.0109;SAS_AF=0.0644;AA=T|||;VT=SNP
8	66081570	rs6991639	A	C	100	PASS	AC=2701;AF=0.539337;AN=5008;NS=2504;DP=16773;EAS_AF=0.6121;AMR_AF=0.5;AFR_AF=0.5492;EUR_AF=0.5258;SAS_AF=0.4928;AA=A|||;VT=SNP
8	66081707	rs6472175	G	T	100	PASS	AC=2701;AF=0.539337;AN=5008;NS=2504;DP=19012;EAS_AF=0.6121;AMR_AF=0.5;AFR_AF=0.5492;EUR_AF=0.5258;SAS_AF=0.4928;AA=T|||;VT=SNP
8	66081733	rs6472176	A	G	100	PASS	AC=3203;AF=0.639577;AN=5008;NS=2504;DP=18043;EAS_AF=0.6121;AMR_AF=0.5865;AFR_AF=0.7179;EUR_AF=0.6859;SAS_AF=0.5521;AA=G|||;VT=SNP
8	66081764	rs6472177	G	T	100	PASS	AC=2700;AF=0.539137;AN=5008;NS=2504;DP=18387;EAS_AF=0.6121;AMR_AF=0.5;AFR_AF=0.5484;EUR_AF=0.5258;SAS_AF=0.4928;AA=T|||;VT=SNP
8	66081909	rs4592085	G	A	100	PASS	AC=3204;AF=0.639776;AN=5008;NS=2504;DP=17495;EAS_AF=0.6121;AMR_AF=0.5865;AFR_AF=0.7179;EUR_AF=0.6859;SAS_AF=0.5532;AA=A|||;VT=SNP
8	66082011	rs6415602	G	A	100	PASS	AC=1972;AF=0.39377;AN=5008;NS=2504;DP=19240;EAS_AF=0.4177;AMR_AF=0.4193;AFR_AF=0.2519;EUR_AF=0.5129;SAS_AF=0.4202;AA=G|||;VT=SNP
8	66082585	rs4324954	A	C	100	PASS	AC=2459;AF=0.491014;AN=5008;NS=2504;DP=20026;EAS_AF=0.4167;AMR_AF=0.5029;AFR_AF=0.41;EUR_AF=0.673;SAS_AF=0.4816;AA=A|||;VT=SNP
8	66082639	rs10109830	A	G	100	PASS	AC=592;AF=0.118211;AN=5008;NS=2504;DP=20609;EAS_AF=0.1944;AMR_AF=0.0692;AFR_AF=0.1997;EUR_AF=0.0129;SAS_AF=0.0726;AA=A|||;VT=SNP
8	66082818	rs62506063	T	C	100	PASS	AC=252;AF=0.0503195;AN=5008;NS=2504;DP=19403;EAS_AF=0.0893;AMR_AF=0.1066;AFR_AF=0.0023;EUR_AF=0.0229;SAS_AF=0.0634;AA=T|||;VT=SNP
8	66084748	rs77476195	C	T	100	PASS	AC=354;AF=0.0706869;AN=5008;NS=2504;DP=19575;EAS_AF=0.1577;AMR_AF=0.0648;AFR_AF=0.0416;EUR_AF=0.0447;SAS_AF=0.0511;AA=C|||;VT=SNP
8	66085522	rs72658987	G	C	100	PASS	AC=721;AF=0.14397;AN=5008;NS=2504;DP=15298;EAS_AF=0.3333;AMR_AF=0.1182;AFR_AF=0.0083;EUR_AF=0.1243;SAS_AF=0.1708;AA=G|||;VT=SNP
8	66085591	rs62506064	C	T	100	PASS	AC=1717;AF=0.342851;AN=5008;NS=2504;DP=16518;EAS_AF=0.4206;AMR_AF=0.415;AFR_AF=0.0756;EUR_AF=0.5099;SAS_AF=0.4008;AA=C|||;VT=SNP
8	66085796	rs7842442	C	T	100	PASS	AC=1930;AF=0.385383;AN=5008;NS=2504;DP=13933;EAS_AF=0.4226;AMR_AF=0.4337;AFR_AF=0.2254;EUR_AF=0.5099;SAS_AF=0.4008;AA=C|||;VT=SNP
8	66088232	rs4599855	T	C	100	PASS	AC=3230;AF=0.644968;AN=5008;NS=2504;DP=17659;EAS_AF=0.62;AMR_AF=0.5994;AFR_AF=0.7443;EUR_AF=0.6819;SAS_AF=0.5307;AA=C|||;VT=SNP
8	66088620	rs4487817	A	C	100	PASS	AC=3230;AF=0.644968;AN=5008;NS=2504;DP=19326;EAS_AF=0.62;AMR_AF=0.5994;AFR_AF=0.7443;EUR_AF=0.6819;SAS_AF=0.5307;AA=C|||;VT=SNP
8	66088668	rs10112944	G	A	100	PASS	AC=2082;AF=0.415735;AN=5008;NS=2504;DP=18698;EAS_AF=0.4196;AMR_AF=0.4827;AFR_AF=0.2269;EUR_AF=0.6064;SAS_AF=0.4233;AA=G|||;VT=SNP
8	66089371	rs4737709	A	G	100	PASS	AC=1828;AF=0.365016;AN=5008;NS=2504;DP=18004;EAS_AF=0.4355;AMR_AF=0.4539;AFR_AF=0.0371;EUR_AF=0.6074;SAS_AF=0.4233;AA=A|||;VT=SNP
8	66090698	rs6472179	A	G	100	PASS	AC=2703;AF=0.539736;AN=5008;NS=2504;DP=21247;EAS_AF=0.4147;AMR_AF=0.4971;AFR_AF=0.7602;EUR_AF=0.3956;SAS_AF=0.5491;AA=G|||;VT=SNP
8	66091345	rs149703935	C	T	100	PASS	AC=364;AF=0.0726837;AN=5008;NS=2504;DP=18351;EAS_AF=0.1786;AMR_AF=0.0159;AFR_AF=0.0688;EUR_AF=0.0179;SAS_AF=0.0654;AA=C|||;VT=SNP
8	66092315	rs12547966	G	A	100	PASS	AC=1604;AF=0.320288;AN=5008;NS=2504;DP=17438;EAS_AF=0.2351;AMR_AF=0.4121;AFR_AF=0.2489;EUR_AF=0.3101;SAS_AF=0.4499;AA=g|||;VT=SNP
8	66092907	rs55756474	T	C	100	PASS	AC=506;AF=0.101038;AN=5008;NS=2504;DP=16824;EAS_AF=0.1786;AMR_AF=0.0173;AFR_AF=0.1755;EUR_AF=0.0179;SAS_AF=0.0654;AA=T|||;VT=SNP
8	66093419	rs10435611	T	C	100	PASS	AC=1023;AF=0.204273;AN=5008;NS=2504;DP=13686;EAS_AF=0.1498;AMR_AF=0.2695;AFR_AF=0.233;EUR_AF=0.1392;SAS_AF=0.2423;AA=T|||;VT=SNP
8	66093663	rs10435573	G	A	100	PASS	AC=2354;AF=0.470048;AN=5008;NS=2504;DP=10137;EAS_AF=0.4137;AMR_AF=0.4712;AFR_AF=0.5129;EUR_AF=0.3926;SAS_AF=0.5491;AA=A|||;VT=SNP
8	66094713	rs147216881	A	G	100	PASS	AC=364;AF=0.0726837;AN=5008;NS=2504;DP=14668;EAS_AF=0.1786;AMR_AF=0.0159;AFR_AF=0.0688;EUR_AF=0.0179;SAS_AF=0.0654;AA=-|||;VT=SNP
8	66095495	rs7000812	G	T	100	PASS	AC=1536;AF=0.306709;AN=5008;NS=2504;DP=18714;EAS_AF=0.2351;AMR_AF=0.4063;AFR_AF=0.2012;EUR_AF=0.3101;SAS_AF=0.4489;AA=G|||;VT=SNP
8	66096041	rs145180140	T	A	100	PASS	AC=18;AF=0.00359425;AN=5008;NS=2504;DP=18175;EAS_AF=0.0179;AMR_AF=0;AFR_AF=0;EUR_AF=0;SAS_AF=0;AA=T|||;VT=SNP
8	66096062	rs7001514	C	T	100	PASS	AC=1537;AF=0.306909;AN=5008;NS=2504;DP=18847;EAS_AF=0.2351;AMR_AF=0.4078;AFR_AF=0.2005;EUR_AF=0.3111;SAS_AF=0.4489;AA=C|||;VT=SNP
8	66097034	rs76584922	A	G	100	PASS	AC=268;AF=0.0535144;AN=5008;NS=2504;DP=19976;EAS_AF=0.1786;AMR_AF=0.0072;AFR_AF=0.0023;EUR_AF=0.0159;SAS_AF=0.0654;AA=A|||;VT=SNP
8	66098707	rs7819548	A	G	100	PASS	AC=2097;AF=0.41873;AN=5008;NS=2504;DP=18397;EAS_AF=0.2351;AMR_AF=0.4712;AFR_AF=0.5174;EUR_AF=0.3748;SAS_AF=0.4826;AA=G|||;VT=SNP
8	66100841	rs148430703	A	C	100	PASS	AC=13;AF=0.00259585;AN=5008;NS=2504;DP=16077;EAS_AF=0.0129;AMR_AF=0;AFR_AF=0;EUR_AF=0;SAS_AF=0;AA=A|||;VT=SNP
8	66101456	rs60015363	G	A	100	PASS	AC=330;AF=0.0658946;AN=5008;NS=2504;DP=18941;EAS_AF=0.1736;AMR_AF=0.0072;AFR_AF=0.0673;EUR_AF=0.0159;SAS_AF=0.046;AA=G|||;VT=SNP
8	66102188	rs72658989	G	A	100	PASS	AC=1535;AF=0.30651;AN=5008;NS=2504;DP=21558;EAS_AF=0.2351;AMR_AF=0.4078;AFR_AF=0.1997;EUR_AF=0.3101;SAS_AF=0.4489;AA=G|||;VT=SNP
8	66102313	rs13253048	A	G	100	PASS	AC=2095;AF=0.418331;AN=5008;NS=2504;DP=20319;EAS_AF=0.2351;AMR_AF=0.4712;AFR_AF=0.5166;EUR_AF=0.3738;SAS_AF=0.4826;AA=G|||;VT=SNP
8	66102770	rs12544654	T	C	100	PASS	AC=1538;AF=0.307109;AN=5008;NS=2504;DP=18347;EAS_AF=0.2351;AMR_AF=0.4092;AFR_AF=0.2012;EUR_AF=0.3101;SAS_AF=0.4489;AA=T|||;VT=SNP
8	66103140	rs4076715	G	T	100	PASS	AC=1535;AF=0.30651;AN=5008;NS=2504;DP=15996;EAS_AF=0.2351;AMR_AF=0.4078;AFR_AF=0.1997;EUR_AF=0.3101;SAS_AF=0.4489;AA=G|||;VT=SNP
8	66103925	rs34994298	G	A	100	PASS	AC=2472;AF=0.49361;AN=5008;NS=2504;DP=21066;EAS_AF=0.4137;AMR_AF=0.487;AFR_AF=0.6097;EUR_AF=0.3917;SAS_AF=0.5286;AA=A|||;VT=SNP
8	66104758	rs12056787	A	G	100	PASS	AC=345;AF=0.0688898;AN=5008;NS=2504;DP=15106;EAS_AF=0.1786;AMR_AF=0.0159;AFR_AF=0.0688;EUR_AF=0.0179;SAS_AF=0.046;AA=A|||;VT=SNP
8	66104967	rs76550422	G	A	100	PASS	AC=240;AF=0.0479233;AN=5008;NS=2504;DP=15120;EAS_AF=0.0863;AMR_AF=0.0778;AFR_AF=0.0023;EUR_AF=0.0229;SAS_AF=0.0746;AA=G|||;VT=SNP
8	66105097	rs12056482	G	C	100	PASS	AC=345;AF=0.0688898;AN=5008;NS=2504;DP=16517;EAS_AF=0.1786;AMR_AF=0.0159;AFR_AF=0.0688;EUR_AF=0.0179;SAS_AF=0.046;AA=G|||;VT=SNP
8	66105151	rs4427208	C	T	100	PASS	AC=1534;AF=0.30631;AN=5008;NS=2504;DP=17448;EAS_AF=0.2351;AMR_AF=0.4063;AFR_AF=0.1997;EUR_AF=0.3101;SAS_AF=0.4489;AA=C|||;VT=SNP
8	66105153	rs57728118	A	G	100	PASS	AC=192;AF=0.0383387;AN=5008;NS=2504;DP=17614;EAS_AF=0.0873;AMR_AF=0.0605;AFR_AF=0;EUR_AF=0.0239;SAS_AF=0.0389;AA=A|||;VT=SNP
8	66105519	rs142535778	T	C	100	PASS	AC=22;AF=0.00439297;AN=5008;NS=2504;DP=12269;EAS_AF=0.0208;AMR_AF=0;AFR_AF=0;EUR_AF=0;SAS_AF=0.001;AA=T|||;VT=SNP
8	66105919	rs78662653	C	A	100	PASS	AC=344;AF=0.0686901;AN=5008;NS=2504;DP=13958;EAS_AF=0.1776;AMR_AF=0.0159;AFR_AF=0.0688;EUR_AF=0.0179;SAS_AF=0.046;AA=C|||;VT=SNP
8	66107859	rs76795903	A	G	100	PASS	AC=27;AF=0.00539137;AN=5008;NS=2504;DP=15906;EAS_AF=0.0248;AMR_AF=0;AFR_AF=0;EUR_AF=0;SAS_AF=0.002;AA=A|||;VT=SNP
```
