## Supplementary material for "Characterization of shared and ancestry-specific signals driving complex traits using multi-ancestry fine-mapping": mesusieoutput

```
                 eur          afr      eur_afr
   [1,] 0.0001858690 0.0001630059 4.927915e-05
   [2,] 0.0001912210 0.0003174751 1.057119e-04
   [3,] 0.0001861346 0.0001630283 4.935756e-05
   [4,] 0.0002135969 0.0002581327 9.396106e-05
   [5,] 0.0001843808 0.0003342262 7.161457e-05
   [6,] 0.0002138287 0.0002235460 6.583447e-05
   [7,] 0.0002134483 0.0002558049 9.273161e-05
   [8,] 0.0001836737 0.0001632163 4.934140e-05
   [9,] 0.0001977942 0.0002159102 6.392122e-05
  [10,] 0.0002009383 0.0002115172 6.387765e-05
  [11,] 0.0002133300 0.0002592644 9.389518e-05
  [12,] 0.0001858007 0.0001634973 5.008234e-05
  [13,] 0.0002137866 0.0002295881 7.119016e-05
  [14,] 0.0002131585 0.0002237132 7.041887e-05
  [15,] 0.0004454620 0.0001970219 1.186793e-04
  [16,] 0.0001994376 0.0002198713 7.293174e-05
  [17,] 0.0002080169 0.0002147068 6.117390e-05
  [18,] 0.0004401368 0.0003102470 4.193098e-04
  [19,] 0.0005416179 0.0001651616 1.188441e-04
  [20,] 0.0007623311 0.0003289234 9.130701e-04
  [21,] 0.0002024048 0.0002198578 7.454400e-05
  [22,] 0.0006054457 0.0001645549 1.182126e-04
  [23,] 0.0002114143 0.0003160098 1.076094e-04
  [24,] 0.0005911304 0.0001645978 1.193186e-04
  [25,] 0.0007516170 0.0002219085 4.190375e-04
  [26,] 0.0006914396 0.0002068814 3.271668e-04
  [27,] 0.0002175674 0.0002176102 6.542762e-05
  [28,] 0.0002108956 0.0003296827 1.096401e-04
  [29,] 0.0005483277 0.0001645762 1.125966e-04
  [30,] 0.0009035221 0.0002434382 6.276487e-04
  [31,] 0.0002423413 0.0002137908 7.705462e-05
  [32,] 0.0001888717 0.0002023366 5.223980e-05
  [33,] 0.0002122331 0.0002136641 6.921440e-05
  [34,] 0.0007139987 0.0003272602 8.370104e-04
  [35,] 0.0002105593 0.0003289306 1.061659e-04
  [36,] 0.0002106210 0.0003354628 1.089832e-04
  [37,] 0.0001947203 0.0002501918 8.417906e-05
  [38,] 0.0002106384 0.0003390296 1.102650e-04
  [39,] 0.0005367385 0.0001680613 1.397799e-04
  [40,] 0.0002103681 0.0002170945 6.178854e-05
  [41,] 0.0004887676 0.0002104595 1.531385e-04
  [42,] 0.0006856295 0.0001658431 1.581187e-04
  [43,] 0.0006504605 0.0005764612 1.684749e-03
  [44,] 0.0004564590 0.0002116139 1.094849e-04
  [45,] 0.0002125126 0.0002113677 6.868792e-05
  [46,] 0.0001879373 0.0002382469 7.518324e-05
  [47,] 0.0004951361 0.0002887721 4.321915e-04
  [48,] 0.0002218179 0.0002309353 5.753139e-05
  [49,] 0.0004933116 0.0003040248 4.672519e-04
  [50,] 0.0003325585 0.0002735337 2.450588e-04
  [51,] 0.0005447196 0.0001769150 1.365115e-04
  [52,] 0.0002103634 0.0002162670 6.177345e-05
  [53,] 0.0002418546 0.0002137869 7.693799e-05
  [54,] 0.0005098385 0.0001973888 2.190375e-04
  [55,] 0.0004920146 0.0001925327 1.991769e-04
  [56,] 0.0001721633 0.0001960739 5.692876e-05
  [57,] 0.0006059966 0.0004258168 1.047125e-03
  [58,] 0.0001848061 0.0002076799 7.233609e-05
  [59,] 0.0001834884 0.0002082549 7.165679e-05
  [60,] 0.0002118952 0.0002136436 6.896505e-05
  [61,] 0.0001819307 0.0001921308 6.399502e-05
  [62,] 0.0006532434 0.0004131788 1.106240e-03
  [63,] 0.0001892737 0.0001668696 4.583858e-05
  [64,] 0.0001841164 0.0001907986 6.462977e-05
  [65,] 0.0002413631 0.0002138386 7.639487e-05
  [66,] 0.0001857315 0.0001886488 6.448388e-05
  [67,] 0.0001745583 0.0004231728 1.260207e-04
  [68,] 0.0001826249 0.0001829592 6.075056e-05
  [69,] 0.0002187670 0.0001844770 6.263113e-05
  [70,] 0.0002038989 0.0002119084 6.055365e-05
  [71,] 0.0002047580 0.0002121868 6.061481e-05
  [72,] 0.0002306111 0.0001616335 5.784570e-05
  [73,] 0.0008244615 0.0001840796 8.008334e-05
  [74,] 0.0006127847 0.0002076536 2.886731e-04
  [75,] 0.0002214795 0.0002064773 8.521979e-05
  [76,] 0.0004937642 0.0001940637 1.690455e-04
  [77,] 0.0008707491 0.0001869005 8.019503e-05
  [78,] 0.0002376745 0.0002007520 5.591110e-05
  [79,] 0.0008351380 0.0001966631 7.239991e-05
  [80,] 0.0008523190 0.0001867873 7.943757e-05
  [81,] 0.0008571565 0.0002013388 7.113408e-05
  [82,] 0.0001976198 0.0002213199 7.276005e-05
  [83,] 0.0002001304 0.0002118162 6.285460e-05
  [84,] 0.0006058978 0.0001713231 1.418109e-04
  [85,] 0.0005203492 0.0002241881 2.743775e-04
  [86,] 0.0008941507 0.0002054925 7.067515e-05
  [87,] 0.0005397750 0.0002853098 4.701411e-04
  [88,] 0.0002369558 0.0005620069 3.517999e-04
  [89,] 0.0005258059 0.0001919706 1.694828e-04
  [90,] 0.0005314632 0.0001919686 1.712112e-04
  [91,] 0.0004972038 0.0001923327 1.625270e-04
  [92,] 0.0002003744 0.0002142282 6.231860e-05
  [93,] 0.0002020356 0.0002217807 7.566610e-05
  [94,] 0.0001633273 0.0002538005 5.439594e-05
  [95,] 0.0001823720 0.0001908691 4.976255e-05
  [96,] 0.0002195663 0.0002033435 6.627653e-05
  [97,] 0.0001880066 0.0002073752 5.676480e-05
  [98,] 0.0002143581 0.0003048905 4.513521e-05
  [99,] 0.0002127496 0.0004278365 4.901880e-05
 [100,] 0.0001840157 0.0001953309 6.066186e-05
 [101,] 0.0002029614 0.0002789297 4.508726e-05
 [102,] 0.0002088348 0.0002690874 4.448396e-05
 [103,] 0.0002001759 0.0002847189 4.547651e-05
 [104,] 0.0002125513 0.0002177010 7.340110e-05
 [105,] 0.0001685058 0.0001753434 4.846734e-05
 [106,] 0.0002141674 0.0002175050 7.390769e-05
 [107,] 0.0002136265 0.0002177068 7.389143e-05
 [108,] 0.0002579131 0.0002528405 4.384424e-05
 [109,] 0.0001927017 0.0002175454 4.416019e-05
 [110,] 0.0001615337 0.0001678387 4.645280e-05
 [111,] 0.0002407755 0.0002310006 1.088700e-04
 [112,] 0.0002413127 0.0002311597 1.093687e-04
 [113,] 0.0001893571 0.0002261435 7.354797e-05
 [114,] 0.0002152349 0.0001854295 6.095354e-05
 [115,] 0.0002135478 0.0002174437 7.354707e-05
 [116,] 0.0001618844 0.0001680823 4.672400e-05
 [117,] 0.0002102523 0.0002188270 7.345694e-05
 [118,] 0.0002462469 0.0002153296 9.314458e-05
 [119,] 0.0002447777 0.0002320432 1.124157e-04
 [120,] 0.0001904746 0.0001861955 5.969725e-05
 [121,] 0.0001901559 0.0002265087 7.435135e-05
 [122,] 0.0001911736 0.0001851332 5.859946e-05
 [123,] 0.0001904598 0.0002245263 7.378695e-05
 [124,] 0.0001566537 0.0002264182 5.594591e-05
 [125,] 0.0001567346 0.0002255795 5.613557e-05
 [126,] 0.0001566545 0.0002019285 5.191456e-05
 [127,] 0.0002164527 0.0002180370 7.554958e-05
 [128,] 0.0002176744 0.0002156189 7.451232e-05
 [129,] 0.0002469473 0.0002301519 1.119140e-04
 [130,] 0.0001628235 0.0001672308 4.599729e-05
 [131,] 0.0002135335 0.0002177003 7.384192e-05
 [132,] 0.0002412243 0.0002299537 1.081688e-04
 [133,] 0.0001643136 0.0001683619 4.742167e-05
 [134,] 0.0001631526 0.0001672354 4.602522e-05
 [135,] 0.0001626981 0.0001673264 4.619993e-05
 [136,] 0.0002133048 0.0002177021 7.374117e-05
 [137,] 0.0001629951 0.0001673218 4.628250e-05
 [138,] 0.0002124468 0.0002177010 7.335282e-05
 [139,] 0.0001637053 0.0001672384 4.627739e-05
 [140,] 0.0001636416 0.0001672302 4.622267e-05
 [141,] 0.0001897131 0.0002210351 7.183842e-05
 [142,] 0.0001634137 0.0001672957 4.635824e-05
 [143,] 0.0001910695 0.0002251173 7.450302e-05
 [144,] 0.0002130172 0.0002177057 7.361604e-05
 [145,] 0.0001616514 0.0001673048 4.595318e-05
 [146,] 0.0002208057 0.0002139546 7.532232e-05
 [147,] 0.0002429720 0.0002150808 9.137396e-05
 [148,] 0.0002132139 0.0002176998 7.369784e-05
 [149,] 0.0002134066 0.0002177006 7.378586e-05
 [150,] 0.0002126010 0.0002176881 7.340911e-05
 [151,] 0.0002185616 0.0002160421 7.557059e-05
 [152,] 0.0002152964 0.0001845407 6.067768e-05
 [153,] 0.0002145947 0.0002177095 7.432554e-05
 [154,] 0.0002152492 0.0001845425 6.068079e-05
 [155,] 0.0001626065 0.0001674803 4.590736e-05
 [156,] 0.0001619625 0.0001674436 4.592871e-05
 [157,] 0.0002140113 0.0002176977 7.405141e-05
 [158,] 0.0002605960 0.0002212758 1.083030e-04
 [159,] 0.0002148511 0.0002176740 7.438944e-05
 [160,] 0.0001643152 0.0001674320 4.620645e-05
 [161,] 0.0002144385 0.0002176251 7.419489e-05
 [162,] 0.0001634088 0.0001674262 4.605805e-05
 [163,] 0.0002178049 0.0002157340 7.466812e-05
 [164,] 0.0002146310 0.0002177006 7.433079e-05
 [165,] 0.0002195366 0.0002165316 7.651101e-05
 [166,] 0.0002145421 0.0002176826 7.426290e-05
 [167,] 0.0001937439 0.0002376028 8.191201e-05
 [168,] 0.0001640541 0.0001674265 4.628091e-05
 [169,] 0.0001933731 0.0002010116 6.822418e-05
 [170,] 0.0002152407 0.0002177132 7.461676e-05
 [171,] 0.0001621510 0.0001944348 5.503886e-05
 [172,] 0.0002175031 0.0002168526 7.540141e-05
 [173,] 0.0001621710 0.0001940940 5.495569e-05
 [174,] 0.0001619623 0.0001973425 5.569868e-05
 [175,] 0.0001610515 0.0001943853 5.422997e-05
 [176,] 0.0001871056 0.0002071446 7.418913e-05
 [177,] 0.0002153201 0.0002176910 7.462505e-05
 [178,] 0.0001606936 0.0001967196 5.456132e-05
 [179,] 0.0001617158 0.0001931709 5.437726e-05
 [180,] 0.0001618642 0.0001945668 5.484561e-05
 [181,] 0.0002137707 0.0002174242 7.362142e-05
 [182,] 0.0002187218 0.0002167991 6.433541e-05
 [183,] 0.0002155526 0.0002177002 7.473981e-05
 [184,] 0.0001958751 0.0002165935 6.432209e-05
 [185,] 0.0001862740 0.0002086102 7.434360e-05
 [186,] 0.0001614092 0.0001949809 5.465119e-05
 [187,] 0.0001617041 0.0001941708 5.465620e-05
 [188,] 0.0002613203 0.0002407351 1.325722e-04
 [189,] 0.0002020378 0.0002179048 7.382546e-05
 [190,] 0.0001614587 0.0001934341 5.427435e-05
 [191,] 0.0001862935 0.0002065457 7.343994e-05
 [192,] 0.0001924456 0.0002411388 8.220482e-05
 [193,] 0.0002122938 0.0002174051 7.298138e-05
 [194,] 0.0001605975 0.0001674095 4.645847e-05
 [195,] 0.0002175123 0.0002180358 7.612391e-05
 [196,] 0.0001644448 0.0001672932 4.761710e-05
 [197,] 0.0001621860 0.0001667036 4.657385e-05
 [198,] 0.0001614076 0.0001943141 5.448468e-05
 [199,] 0.0001609693 0.0001881108 5.248343e-05
 [200,] 0.0001613979 0.0001929650 5.410930e-05
 [201,] 0.0001618193 0.0001927428 5.433975e-05
 [202,] 0.0002184770 0.0002168260 7.603895e-05
 [203,] 0.0001641581 0.0001663075 4.674579e-05
 [204,] 0.0002180471 0.0002165899 7.559879e-05
 [205,] 0.0001821998 0.0002065801 7.090782e-05
 [206,] 0.0001642928 0.0001658504 4.621771e-05
 [207,] 0.0001621806 0.0001842242 5.203148e-05
 [208,] 0.0001621204 0.0001857503 5.247578e-05
 [209,] 0.0001962439 0.0002167197 6.428238e-05
 [210,] 0.0002179102 0.0002165770 7.549864e-05
 [211,] 0.0001632575 0.0001662424 4.631928e-05
 [212,] 0.0001632961 0.0001661156 4.634313e-05
 [213,] 0.0001662273 0.0001660232 4.691255e-05
 [214,] 0.0001924868 0.0002389330 8.134457e-05
 [215,] 0.0002145775 0.0002177110 7.431935e-05
 [216,] 0.0001725367 0.0002012910 5.954863e-05
 [217,] 0.0002136770 0.0002176485 7.384511e-05
 [218,] 0.0001638427 0.0001660210 4.603630e-05
 [219,] 0.0002585572 0.0002406040 1.304561e-04
 [220,] 0.0001940041 0.0002330771 8.020128e-05
 [221,] 0.0001640724 0.0001658669 4.624164e-05
 [222,] 0.0002531315 0.0002201339 1.030184e-04
 [223,] 0.0001712700 0.0002009503 5.880687e-05
 [224,] 0.0001937745 0.0002385736 8.235832e-05
 [225,] 0.0001642044 0.0001658084 4.609672e-05
 [226,] 0.0001911338 0.0002349179 7.851931e-05
 [227,] 0.0002172381 0.0002163806 7.492379e-05
 [228,] 0.0001957503 0.0001932248 6.540368e-05
 [229,] 0.0001779951 0.0001675847 5.076435e-05
 [230,] 0.0001638977 0.0001658917 4.624742e-05
 [231,] 0.0001674343 0.0001658958 4.659968e-05
 [232,] 0.0001939235 0.0002344099 8.065508e-05
 [233,] 0.0001641661 0.0001658251 4.613208e-05
 [234,] 0.0001635639 0.0001659458 4.623340e-05
 [235,] 0.0001638923 0.0001658388 4.607537e-05
 [236,] 0.0001632862 0.0001659341 4.604566e-05
 [237,] 0.0002118306 0.0002169610 7.225120e-05
 [238,] 0.0001958034 0.0002165828 6.439673e-05
 [239,] 0.0001644652 0.0001658516 4.627743e-05
 [240,] 0.0001641959 0.0001658712 4.619647e-05
 [241,] 0.0001638727 0.0001658445 4.611656e-05
 [242,] 0.0001650511 0.0001781928 5.202785e-05
 [243,] 0.0001639780 0.0001658702 4.620788e-05
 [244,] 0.0002537760 0.0002427583 1.291769e-04
 [245,] 0.0002148612 0.0002176654 7.439218e-05
 [246,] 0.0001658946 0.0004254319 1.165625e-04
 [247,] 0.0002149610 0.0001820321 5.976606e-05
 [248,] 0.0002172816 0.0002165087 7.503892e-05
 [249,] 0.0001650458 0.0004140108 1.118491e-04
 [250,] 0.0001617589 0.0001663059 4.612794e-05
 [251,] 0.0002156906 0.0002176299 7.469603e-05
 [252,] 0.0001636992 0.0001658412 4.607801e-05
 [253,] 0.0002148463 0.0002182021 7.498212e-05
 [254,] 0.0002144433 0.0002176899 7.423592e-05
 [255,] 0.0002107380 0.0002221731 7.374559e-05
 [256,] 0.0001674697 0.0001661908 4.660394e-05
 [257,] 0.0001635861 0.0001658130 4.599674e-05
 [258,] 0.0001658558 0.0001658657 4.662955e-05
 [259,] 0.0002620438 0.0002377279 1.298795e-04
 [260,] 0.0001643839 0.0001657398 4.596996e-05
 [261,] 0.0001645714 0.0001659164 4.641446e-05
 [262,] 0.0002097265 0.0002269544 7.904284e-05
 [263,] 0.0001645136 0.0001658421 4.631923e-05
 [264,] 0.0001960338 0.0002168488 6.427748e-05
 [265,] 0.0001633958 0.0001660379 4.632595e-05
 [266,] 0.0001641450 0.0001658830 4.627066e-05
 [267,] 0.0002136904 0.0002177010 7.391181e-05
 [268,] 0.0001637525 0.0001659765 4.636322e-05
 [269,] 0.0002142749 0.0002177010 7.417353e-05
 [270,] 0.0002139547 0.0002179105 7.425663e-05
 [271,] 0.0001640531 0.0001658699 4.626787e-05
 [272,] 0.0001858320 0.0001818508 6.235281e-05
 [273,] 0.0001844706 0.0001760922 4.705383e-05
 [274,] 0.0001646275 0.0001660355 4.665044e-05
 [275,] 0.0002170348 0.0002170430 7.518442e-05
 [276,] 0.0001655773 0.0001658400 4.660317e-05
 [277,] 0.0001656883 0.0001660516 4.692842e-05
 [278,] 0.0001951579 0.0002148410 6.262851e-05
 [279,] 0.0002130844 0.0002177010 7.363992e-05
 [280,] 0.0002140729 0.0002177131 7.409667e-05
 [281,] 0.0001926356 0.0001651692 5.605030e-05
 [282,] 0.0002131847 0.0002177019 7.368632e-05
 [283,] 0.0002171049 0.0002171056 7.507930e-05
 [284,] 0.0001698536 0.0001851011 4.558390e-05
 [285,] 0.0001925359 0.0002316533 7.842332e-05
 [286,] 0.0001692029 0.0001845190 4.557873e-05
 [287,] 0.0002146872 0.0002184379 7.517711e-05
 [288,] 0.0001898999 0.0002328699 7.660321e-05
 [289,] 0.0001857032 0.0002566526 1.013980e-04
 [290,] 0.0001786191 0.0002250450 6.667658e-05
 [291,] 0.0001774496 0.0002353492 6.756028e-05
 [292,] 0.0002115988 0.0002184330 7.370676e-05
 [293,] 0.0001830372 0.0002770609 1.009281e-04
 [294,] 0.0001835612 0.0002614958 9.511720e-05
 [295,] 0.0002111550 0.0002184318 7.349178e-05
 [296,] 0.0001849209 0.0002896960 1.180398e-04
 [297,] 0.0001840901 0.0002905280 1.142341e-04
 [298,] 0.0002036140 0.0004209378 3.216138e-04
 [299,] 0.0001851268 0.0002366777 8.284454e-05
 [300,] 0.0002125509 0.0002184330 7.416081e-05
 [301,] 0.0001847209 0.0002344381 8.002343e-05
 [302,] 0.0001857474 0.0002348889 8.384905e-05
 [303,] 0.0001865339 0.0002385666 8.917219e-05
 [304,] 0.0001882133 0.0002342538 9.219992e-05
 [305,] 0.0001869656 0.0002343789 8.776366e-05
 [306,] 0.0001849084 0.0002347160 8.090558e-05
 [307,] 0.0001824263 0.0002036553 6.341324e-05
 [308,] 0.0001864995 0.0002447122 9.319954e-05
 [309,] 0.0001766870 0.0002172341 6.065809e-05
 [310,] 0.0001867765 0.0002315344 8.520317e-05
 [311,] 0.0001864998 0.0002348303 8.654640e-05
 [312,] 0.0001856581 0.0002368728 8.492842e-05
 [313,] 0.0001858728 0.0002365000 8.545113e-05
 [314,] 0.0001856590 0.0002346936 8.349961e-05
 [315,] 0.0002553163 0.0002216590 1.056521e-04
 [316,] 0.0001868380 0.0002362285 8.874586e-05
 [317,] 0.0001855614 0.0002359553 8.394730e-05
 [318,] 0.0001981191 0.0002170647 7.269891e-05
 [319,] 0.0002711131 0.0002113989 5.745475e-05
 [320,] 0.0002108503 0.0002182833 7.321024e-05
 [321,] 0.0001845520 0.0002326696 7.863842e-05
 [322,] 0.0002174528 0.0002147423 7.378437e-05
 [323,] 0.0002173621 0.0002157744 7.445283e-05
 [324,] 0.0002583535 0.0002392237 1.286066e-04
 [325,] 0.0001986523 0.0002166580 7.141330e-05
 [326,] 0.0001851475 0.0002346213 8.184786e-05
 [327,] 0.0001811573 0.0002369731 7.709129e-05
 [328,] 0.0001972350 0.0002184049 7.300878e-05
 [329,] 0.0001866647 0.0002344423 8.685616e-05
 [330,] 0.0001785386 0.0002160423 6.347013e-05
 [331,] 0.0002175231 0.0002139868 7.339232e-05
 [332,] 0.0001879417 0.0002351022 9.191922e-05
 [333,] 0.0001865394 0.0002306924 8.377724e-05
 [334,] 0.0001878417 0.0002356734 9.194607e-05
 [335,] 0.0002109336 0.0002184427 7.339254e-05
 [336,] 0.0002174965 0.0002160442 7.469000e-05
 [337,] 0.0001854122 0.0002366065 8.385138e-05
 [338,] 0.0001913517 0.0002345230 1.047440e-04
 [339,] 0.0001808522 0.0002312035 7.483035e-05
 [340,] 0.0002173394 0.0002151254 7.399343e-05
 [341,] 0.0001863907 0.0002350221 8.628958e-05
 [342,] 0.0001866252 0.0002347429 8.692387e-05
 [343,] 0.0001869269 0.0002357123 8.865501e-05
 [344,] 0.0002173206 0.0002153822 7.414643e-05
 [345,] 0.0001866447 0.0002648230 1.063688e-04
 [346,] 0.0001767592 0.0002010979 5.653385e-05
 [347,] 0.0001853695 0.0002345694 8.236973e-05
 [348,] 0.0002096770 0.0002187112 7.301147e-05
 [349,] 0.0001867764 0.0002355483 8.794638e-05
 [350,] 0.0001857143 0.0002359347 8.449888e-05
 [351,] 0.0001856858 0.0002350221 8.379482e-05
 [352,] 0.0001868090 0.0002340424 8.708129e-05
 [353,] 0.0001865419 0.0002359169 8.741829e-05
 [354,] 0.0002112907 0.0002184330 7.355688e-05
 [355,] 0.0002534413 0.0002226679 1.059284e-04
 [356,] 0.0001854892 0.0002329526 8.175023e-05
 [357,] 0.0001896861 0.0002436840 1.053201e-04
 [358,] 0.0001962696 0.0002167904 7.151786e-05
 [359,] 0.0001827745 0.0002377580 7.893306e-05
 [360,] 0.0002121322 0.0002178016 7.331499e-05
 [361,] 0.0002165539 0.0002146510 7.329848e-05
 [362,] 0.0002108834 0.0002184219 7.334983e-05
 [363,] 0.0002347063 0.0002402665 1.161241e-04
 [364,] 0.0002191329 0.0002106605 7.141902e-05
 [365,] 0.0002103612 0.0002152820 6.713189e-05
 [366,] 0.0001787131 0.0001981754 6.067183e-05
 [367,] 0.0002183596 0.0002115799 7.213173e-05
 [368,] 0.0001789123 0.0002156395 6.378691e-05
 [369,] 0.0001865036 0.0002396091 8.983857e-05
 [370,] 0.0001636910 0.0001979079 5.395075e-05
 [371,] 0.0002175839 0.0002159557 7.469184e-05
 [372,] 0.0001958715 0.0002179407 7.197408e-05
 [373,] 0.0002174945 0.0002148576 7.388540e-05
 [374,] 0.0002114797 0.0002184255 7.364045e-05
 [375,] 0.0002108245 0.0002184330 7.333090e-05
 [376,] 0.0002109344 0.0002163495 7.121682e-05
 [377,] 0.0001859814 0.0002391739 8.768995e-05
 [378,] 0.0001695342 0.0003080333 9.592383e-05
 [379,] 0.0002182864 0.0002112902 7.183459e-05
 [380,] 0.0002592169 0.0002297739 1.148549e-04
 [381,] 0.0002106091 0.0002175862 7.236709e-05
 [382,] 0.0002127624 0.0002194539 7.521217e-05
 [383,] 0.0002116111 0.0002186117 7.387117e-05
 [384,] 0.0002105498 0.0002184174 7.318322e-05
 [385,] 0.0002103018 0.0002184410 7.308395e-05
 [386,] 0.0001769378 0.0001780526 4.754889e-05
 [387,] 0.0001968163 0.0002179932 7.254090e-05
 [388,] 0.0002106058 0.0002184400 7.323273e-05
 [389,] 0.0002058576 0.0001685969 4.760292e-05
 [390,] 0.0002074728 0.0002182886 7.153045e-05
 [391,] 0.0001857696 0.0002416886 8.860058e-05
 [392,] 0.0002108432 0.0002184325 7.333926e-05
 [393,] 0.0001966082 0.0002172397 7.198679e-05
 [394,] 0.0002104111 0.0001685421 4.768443e-05
 [395,] 0.0002182384 0.0002113492 7.187192e-05
 [396,] 0.0002182616 0.0002112807 7.180910e-05
 [397,] 0.0002098533 0.0002185777 7.297460e-05
 [398,] 0.0002185303 0.0002113476 7.199941e-05
 [399,] 0.0001896542 0.0002118752 6.473648e-05
 [400,] 0.0001984266 0.0002134768 7.048241e-05
 [401,] 0.0002107420 0.0002183848 7.325200e-05
 [402,] 0.0001914745 0.0002072445 5.645656e-05
 [403,] 0.0005552416 0.0002368238 3.843425e-04
 [404,] 0.0001937139 0.0002002866 6.074089e-05
 [405,] 0.0002115836 0.0002177910 7.306520e-05
 [406,] 0.0002105575 0.0002184332 7.320220e-05
 [407,] 0.0002222224 0.0001953114 6.203331e-05
 [408,] 0.0002189265 0.0002126194 7.318451e-05
 [409,] 0.0002180874 0.0002164777 7.525042e-05
 [410,] 0.0002531129 0.0002398709 1.255546e-04
 [411,] 0.0001989283 0.0002184562 7.401299e-05
 [412,] 0.0002108832 0.0002184330 7.335836e-05
 [413,] 0.0002087309 0.0002177366 7.172050e-05
 [414,] 0.0002116460 0.0002182179 7.346667e-05
 [415,] 0.0002098505 0.0002182021 7.265572e-05
 [416,] 0.0002549452 0.0002400227 1.270066e-04
 [417,] 0.0001740758 0.0001985794 5.806631e-05
 [418,] 0.0001799363 0.0001774192 4.806530e-05
 [419,] 0.0002100577 0.0002184368 7.296155e-05
 [420,] 0.0001679908 0.0001868848 4.502253e-05
 [421,] 0.0002121003 0.0002184330 7.394463e-05
 [422,] 0.0001961837 0.0002186149 7.255269e-05
 [423,] 0.0002102038 0.0002184376 7.303335e-05
 [424,] 0.0002179109 0.0002172728 7.566422e-05
 [425,] 0.0002112711 0.0002187615 7.385935e-05
 [426,] 0.0002122217 0.0002184330 7.400289e-05
 [427,] 0.0002328231 0.0002186616 8.440662e-05
 [428,] 0.0002192472 0.0002126851 7.340200e-05
 [429,] 0.0002101693 0.0002184250 7.300150e-05
 [430,] 0.0001705465 0.0003545120 1.104430e-04
 [431,] 0.0002105602 0.0002182368 7.303999e-05
 [432,] 0.0001934126 0.0001800918 5.507579e-05
 [433,] 0.0001880216 0.0002150921 6.613521e-05
 [434,] 0.0002084890 0.0002173865 7.118057e-05
 [435,] 0.0002085659 0.0002175553 7.139793e-05
 [436,] 0.0001951210 0.0002038221 7.503358e-05
 [437,] 0.0001961789 0.0002031915 6.234530e-05
 [438,] 0.0001953803 0.0002020995 6.138377e-05
 [439,] 0.0001655685 0.0002734997 5.407609e-05
 [440,] 0.0002095481 0.0002175647 7.185582e-05
 [441,] 0.0002375558 0.0002093468 8.332945e-05
 [442,] 0.0002379190 0.0002165995 8.625503e-05
 [443,] 0.0002117480 0.0002175862 7.288392e-05
 [444,] 0.0002078851 0.0002161361 7.702995e-05
 [445,] 0.0002328122 0.0002159634 8.296396e-05
 [446,] 0.0002120311 0.0002175176 7.292721e-05
 [447,] 0.0002352575 0.0002165510 8.485538e-05
 [448,] 0.0001611225 0.0002550105 5.530355e-05
 [449,] 0.0002305346 0.0002152493 8.109797e-05
 [450,] 0.0002095445 0.0002173416 7.162099e-05
 [451,] 0.0002092617 0.0002173503 7.150123e-05
 [452,] 0.0002089612 0.0002179832 7.201545e-05
 [453,] 0.0002032921 0.0001935450 6.533401e-05
 [454,] 0.0002039166 0.0002012579 6.551458e-05
 [455,] 0.0002147004 0.0005604549 1.178038e-04
 [456,] 0.0001811926 0.0004494708 1.523878e-04
 [457,] 0.0001645107 0.0010094254 2.266354e-04
 [458,] 0.0002274729 0.0002143880 7.788216e-05
 [459,] 0.0002212676 0.0002144827 7.515839e-05
 [460,] 0.0001638988 0.0002161406 6.088640e-05
 [461,] 0.0001843429 0.0002027685 6.598035e-05
 [462,] 0.0001751407 0.0002262044 6.226195e-05
 [463,] 0.0001786462 0.0005956082 1.969206e-04
 [464,] 0.0001751843 0.0002184929 6.060823e-05
 [465,] 0.0001747769 0.0001916004 5.373691e-05
 [466,] 0.0001918024 0.0006354466 2.279332e-04
 [467,] 0.0001747405 0.0002085296 5.749658e-05
 [468,] 0.0001623151 0.0001982619 5.156477e-05
 [469,] 0.0001856617 0.0005277547 1.670909e-04
 [470,] 0.0001831496 0.0002514455 9.064558e-05
 [471,] 0.0001841792 0.0005038273 1.543387e-04
 [472,] 0.0001743045 0.0001984211 5.486161e-05
 [473,] 0.0002113978 0.0002237560 8.334720e-05
 [474,] 0.0001695257 0.0001869826 5.737845e-05
 [475,] 0.0001854495 0.0002074874 6.201160e-05
 [476,] 0.0001758898 0.0002498103 6.968884e-05
 [477,] 0.0002068295 0.0002152795 6.673148e-05
 [478,] 0.0001976091 0.0002194382 6.796589e-05
 [479,] 0.0001965597 0.0002209078 6.785642e-05
 [480,] 0.0001714464 0.0003606294 1.095503e-04
 [481,] 0.0002312350 0.0002112702 7.447757e-05
 [482,] 0.0001962354 0.0002206042 6.745466e-05
 [483,] 0.0003414713 0.0002089114 1.700027e-04
 [484,] 0.0001965942 0.0002206012 6.775711e-05
 [485,] 0.0003139790 0.0002940607 3.339867e-04
 [486,] 0.0043364141 0.0002126216 3.064583e-03
 [487,] 0.0002020875 0.0001910753 6.711327e-05
 [488,] 0.0002153638 0.0002210208 6.934912e-05
 [489,] 0.0011996264 0.0003356060 1.852448e-03
 [490,] 0.0003265551 0.0002221501 1.879454e-04
 [491,] 0.0002179178 0.0002599126 1.011814e-04
 [492,] 0.0013626974 0.0002145574 9.755675e-04
 [493,] 0.0002150715 0.0002240557 7.040745e-05
 [494,] 0.0002128398 0.0003490875 1.384882e-04
 [495,] 0.0002150719 0.0002232447 7.020666e-05
 [496,] 0.0012029675 0.0003493900 1.967675e-03
 [497,] 0.0008515592 0.0002223159 6.534941e-04
 [498,] 0.0085544055 0.0002519041 9.493034e-03
 [499,] 0.0002031602 0.0002238708 7.462227e-05
 [500,] 0.0009772982 0.0002169581 7.106714e-04
 [501,] 0.0002148508 0.0002233637 7.051965e-05
 [502,] 0.0095004730 0.0002608654 1.145190e-02
 [503,] 0.0002166638 0.0002615596 1.155289e-04
 [504,] 0.0079223829 0.0002532007 8.867944e-03
 [505,] 0.0002033022 0.0002207379 7.061342e-05
 [506,] 0.0002155306 0.0001975375 6.366159e-05
 [507,] 0.0090846896 0.0002598654 1.083864e-02
 [508,] 0.0002018040 0.0002227715 7.309294e-05
 [509,] 0.0008573862 0.0002124016 5.887827e-04
 [510,] 0.0016372651 0.0002247307 1.066871e-03
 [511,] 0.0002111089 0.0003643705 1.400374e-04
 [512,] 0.0002552324 0.0002198932 1.408411e-04
 [513,] 0.0002151939 0.0001936464 6.546320e-05
 [514,] 0.0001845787 0.0001794479 5.017105e-05
 [515,] 0.0002022139 0.0002215200 7.263393e-05
 [516,] 0.0002080631 0.0003322748 1.179181e-04
 [517,] 0.0001996602 0.0002226439 7.162825e-05
 [518,] 0.0002145723 0.0001850080 6.067129e-05
 [519,] 0.0002020841 0.0002083806 6.615053e-05
 [520,] 0.0002005525 0.0002217722 7.175989e-05
 [521,] 0.0002174052 0.0002623627 1.018359e-04
 [522,] 0.0002022058 0.0002222603 7.306476e-05
 [523,] 0.0002148212 0.0002664923 9.945230e-05
 [524,] 0.0002034046 0.0001832547 6.319698e-05
 [525,] 0.0002020651 0.0002226225 7.318783e-05
 [526,] 0.0002151650 0.0001868350 6.189213e-05
 [527,] 0.0002150926 0.0002607261 9.736076e-05
 [528,] 0.0002012001 0.0002225184 7.258064e-05
 [529,] 0.0002019338 0.0002093117 6.697274e-05
 [530,] 0.0002151615 0.0001872126 6.202554e-05
 [531,] 0.0002008764 0.0002224363 7.232627e-05
 [532,] 0.0002143906 0.0002209565 7.103437e-05
 [533,] 0.0002004094 0.0002223233 7.196316e-05
 [534,] 0.0002159980 0.0002618491 9.935374e-05
 [535,] 0.0002143571 0.0002227570 7.185083e-05
 [536,] 0.0002083831 0.0003463106 1.237859e-04
 [537,] 0.0002146567 0.0002912089 1.297312e-04
 [538,] 0.0002150601 0.0001876765 6.204424e-05
 [539,] 0.0002007235 0.0002224355 7.222813e-05
 [540,] 0.0002024819 0.0002231826 7.382406e-05
 [541,] 0.0002109949 0.0004259338 1.960194e-04
 [542,] 0.0004824144 0.0002420172 3.576827e-04
 [543,] 0.0002020222 0.0002083333 6.612290e-05
 [544,] 0.0002008723 0.0002224194 7.231531e-05
 [545,] 0.0002229051 0.0002938070 1.417675e-04
 [546,] 0.0002012934 0.0002224363 7.259481e-05
 [547,] 0.0002321593 0.0002099357 8.216091e-05
 [548,] 0.0002018062 0.0002221276 7.274745e-05
 [549,] 0.0002175319 0.0002581582 1.007042e-04
 [550,] 0.0002160924 0.0002564994 9.769994e-05
 [551,] 0.0002011041 0.0002228817 7.271569e-05
 [552,] 0.0002143933 0.0002223006 7.140701e-05
 [553,] 0.0002016611 0.0002229261 7.310193e-05
 [554,] 0.0002016119 0.0002093423 6.686042e-05
 [555,] 0.0002009585 0.0002229102 7.263559e-05
 [556,] 0.0002010578 0.0002229375 7.271727e-05
 [557,] 0.0002009634 0.0002229261 7.264875e-05
 [558,] 0.0002008400 0.0002234706 7.285702e-05
 [559,] 0.0002166966 0.0002894707 1.313553e-04
 [560,] 0.0002183515 0.0002557369 1.000656e-04
 [561,] 0.0002159864 0.0002940590 1.330760e-04
 [562,] 0.0002012680 0.0002229261 7.284705e-05
 [563,] 0.0063445787 0.0002265333 5.391631e-03
 [564,] 0.0002012802 0.0002229008 7.284113e-05
 [565,] 0.0002239579 0.0003017857 1.479731e-04
 [566,] 0.0002005948 0.0002227095 7.228635e-05
 [567,] 0.0002008987 0.0002228716 7.257313e-05
 [568,] 0.0002022657 0.0002229181 7.349454e-05
 [569,] 0.0002013311 0.0002229013 7.287412e-05
 [570,] 0.0002213711 0.0003075231 1.479600e-04
 [571,] 0.0002015997 0.0002224393 7.279232e-05
 [572,] 0.0002014674 0.0002228021 7.290687e-05
 [573,] 0.0002015188 0.0002187659 7.059374e-05
 [574,] 0.0002148671 0.0001816967 5.969846e-05
 [575,] 0.0002057482 0.0004249642 1.828911e-04
 [576,] 0.0002148876 0.0001822687 5.992811e-05
 [577,] 0.0002007902 0.0002228981 7.251829e-05
 [578,] 0.0002148138 0.0002590513 9.674215e-05
 [579,] 0.0104164199 0.0002165454 7.885320e-03
 [580,] 0.0002012977 0.0002229254 7.286631e-05
 [581,] 0.0002143288 0.0002541927 9.325129e-05
 [582,] 0.0002004451 0.0002229166 7.229949e-05
 [583,] 0.0002148798 0.0001819021 5.979669e-05
 [584,] 0.0002146568 0.0002227820 7.079356e-05
 [585,] 0.0003843322 0.0002415135 2.779821e-04
 [586,] 0.0003689269 0.0002388087 2.583950e-04
 [587,] 0.0002001519 0.0002224132 7.184223e-05
 [588,] 0.0002010106 0.0002224363 7.241443e-05
 [589,] 0.0002010164 0.0002224363 7.241713e-05
 [590,] 0.0002012298 0.0002091825 6.656329e-05
 [591,] 0.0002012285 0.0002090950 6.648873e-05
 [592,] 0.0002177534 0.0002557647 9.988120e-05
 [593,] 0.0004304666 0.0002402800 3.098465e-04
 [594,] 0.0002148893 0.0001819237 5.982274e-05
 [595,] 0.0002148532 0.0001818664 5.979052e-05
 [596,] 0.0002148881 0.0001819282 5.982142e-05
 [597,] 0.0002007839 0.0002221366 7.213909e-05
 [598,] 0.0001905429 0.0002159969 6.227896e-05
 [599,] 0.0002144779 0.0002222182 7.105456e-05
 [600,] 0.0003893869 0.0002426491 2.856166e-04
 [601,] 0.0001812767 0.0001610447 4.814729e-05
 [602,] 0.0002144522 0.0002241951 7.167935e-05
 [603,] 0.0004024621 0.0002149552 1.902463e-04
 [604,] 0.0002002303 0.0002226176 7.203528e-05
 [605,] 0.0002150012 0.0001852705 5.807124e-05
 [606,] 0.0002149730 0.0002577281 9.584586e-05
 [607,] 0.0002145474 0.0002561170 9.444128e-05
 [608,] 0.0002019010 0.0002226176 7.311563e-05
 [609,] 0.0002007651 0.0002221366 7.212828e-05
 [610,] 0.0002161065 0.0002173609 7.450398e-05
 [611,] 0.0002144265 0.0002275193 7.268964e-05
 [612,] 0.0002003384 0.0002221637 7.186989e-05
 [613,] 0.0002002851 0.0002212756 7.133578e-05
 [614,] 0.0002020519 0.0002100898 6.765844e-05
 [615,] 0.0002176139 0.0002588902 1.011857e-04
 [616,] 0.0002023839 0.0002097123 6.750203e-05
 [617,] 0.0002010749 0.0002224327 7.245365e-05
 [618,] 0.0002017201 0.0002224363 7.286629e-05
 [619,] 0.0002156072 0.0002161117 7.136405e-05
 [620,] 0.0002178426 0.0002559391 1.000819e-04
 [621,] 0.0002015415 0.0002224363 7.275238e-05
 [622,] 0.0002003421 0.0002108864 6.743275e-05
 [623,] 0.0002170118 0.0002431201 7.046587e-05
 [624,] 0.0002011686 0.0002224325 7.251383e-05
 [625,] 0.0002003905 0.0002095930 6.652568e-05
 [626,] 0.0001816798 0.0002078323 7.106735e-05
 [627,] 0.0002167017 0.0002490516 7.243602e-05
 [628,] 0.0002165385 0.0002276337 6.741056e-05
 [629,] 0.0002148591 0.0002290060 7.323098e-05
 [630,] 0.0001965363 0.0002249854 7.003963e-05
 [631,] 0.0034253885 0.0002370098 3.193773e-03
 [632,] 0.0001952702 0.0002321322 6.772136e-05
 [633,] 0.0034590809 0.0002613683 3.986000e-03
 [634,] 0.0001952655 0.0002317467 6.771050e-05
 [635,] 0.0009981337 0.0001884263 2.467527e-04
 [636,] 0.0001952652 0.0002317467 6.767974e-05
 [637,] 0.0001945772 0.0003060129 7.428996e-05
 [638,] 0.0002144680 0.0002580822 9.534541e-05
 [639,] 0.0002206273 0.0002644357 1.208351e-04
 [640,] 0.0001952893 0.0002316555 6.755659e-05
 [641,] 0.0001952759 0.0002317195 6.760476e-05
 [642,] 0.0002151028 0.0002302401 7.234790e-05
 [643,] 0.0002260054 0.0002604480 6.672961e-05
 [644,] 0.0001934030 0.0002259512 6.577514e-05
 [645,] 0.0002128572 0.0002554611 9.118845e-05
 [646,] 0.0001952887 0.0002279781 6.642901e-05
 [647,] 0.0001953070 0.0002317513 6.754973e-05
 [648,] 0.0001952930 0.0002317573 6.756904e-05
 [649,] 0.0002062312 0.0003315396 1.093816e-04
 [650,] 0.0013250725 0.0001893353 3.523438e-04
 [651,] 0.0002152351 0.0002589733 9.700998e-05
 [652,] 0.0001952510 0.0002317193 6.805815e-05
 [653,] 0.0001952503 0.0002295634 6.685880e-05
 [654,] 0.0002136742 0.0002550885 1.096595e-04
 [655,] 0.0001952823 0.0002317231 6.760310e-05
 [656,] 0.0001952536 0.0002317251 6.779475e-05
 [657,] 0.0002180007 0.0002311940 6.746726e-05
 [658,] 0.0002142492 0.0002234168 7.280236e-05
 [659,] 0.0001951876 0.0002296192 6.731165e-05
 [660,] 0.0001952659 0.0002317256 6.824518e-05
 [661,] 0.0002141882 0.0002209256 7.187177e-05
 [662,] 0.0001955695 0.0002317656 6.932398e-05
 [663,] 0.0001952865 0.0002317896 6.841501e-05
 [664,] 0.0001918564 0.0001939032 5.802376e-05
 [665,] 0.0001951515 0.0002295203 6.792162e-05
 [666,] 0.0001952332 0.0002317468 6.843558e-05
 [667,] 0.0031349374 0.0002017616 1.171065e-03
 [668,] 0.0001952595 0.0002326516 6.880082e-05
 [669,] 0.0001952801 0.0002327032 6.884512e-05
 [670,] 0.0002139788 0.0002102267 6.862976e-05
 [671,] 0.0001771896 0.0003230602 1.006611e-04
 [672,] 0.0001938612 0.0002014635 6.273825e-05
 [673,] 0.0001968995 0.0002560971 8.200712e-05
 [674,] 0.0002172958 0.0002265874 6.698658e-05
 [675,] 0.0002178007 0.0002376874 6.901810e-05
 [676,] 0.0002177837 0.0002337796 6.813434e-05
 [677,] 0.0001979603 0.0002550173 8.315034e-05
 [678,] 0.0001965905 0.0002549536 8.118438e-05
 [679,] 0.0010658767 0.0002228318 6.399120e-04
 [680,] 0.0001944156 0.0001977087 6.009749e-05
 [681,] 0.0001969371 0.0002552980 8.180569e-05
 [682,] 0.0001972188 0.0002531721 8.147933e-05
 [683,] 0.0001966800 0.0002541922 8.105546e-05
 [684,] 0.0001967683 0.0002553670 8.159220e-05
 [685,] 0.0001966391 0.0002552980 8.137837e-05
 [686,] 0.0001944709 0.0001977011 6.011572e-05
 [687,] 0.0001941861 0.0001978235 6.009228e-05
 [688,] 0.0001941495 0.0001976794 5.997235e-05
 [689,] 0.0001962861 0.0002552980 8.083496e-05
 [690,] 0.0001965757 0.0002552947 8.127941e-05
 [691,] 0.0001975581 0.0002553083 8.273216e-05
 [692,] 0.0001931106 0.0001976817 5.954774e-05
 [693,] 0.0001923630 0.0002622586 7.647806e-05
 [694,] 0.0001925345 0.0002628463 7.701965e-05
 [695,] 0.0002255227 0.0002445488 6.627046e-05
 [696,] 0.0001935846 0.0002650770 8.038543e-05
 [697,] 0.0001933101 0.0002354018 7.157056e-05
 [698,] 0.0001897697 0.0003267455 8.092488e-05
 [699,] 0.0010780294 0.0002177529 6.412877e-04
 [700,] 0.0001933227 0.0002628652 7.915380e-05
 [701,] 0.0001942397 0.0002545111 7.882011e-05
 [702,] 0.0002251279 0.0002550553 6.842384e-05
 [703,] 0.0001936339 0.0002551084 7.789912e-05
 [704,] 0.0002246293 0.0002553397 6.872591e-05
 [705,] 0.0001951457 0.0002302479 7.236053e-05
 [706,] 0.0002246470 0.0002534369 6.835216e-05
 [707,] 0.0101454989 0.0001967999 4.623801e-03
 [708,] 0.0026750167 0.0002132811 1.356168e-03
 [709,] 0.0001932703 0.0002571653 7.785144e-05
 [710,] 0.0052116393 0.0002125714 3.799898e-03
 [711,] 0.0001928436 0.0002521926 7.583233e-05
 [712,] 0.0001912037 0.0002223293 5.818725e-05
 [713,] 0.0001930981 0.0002279637 6.941672e-05
 [714,] 0.0001931509 0.0002278529 6.944872e-05
 [715,] 0.0002244142 0.0002234600 6.283057e-05
 [716,] 0.0002286709 0.0002210297 6.109480e-05
 [717,] 0.0046874667 0.0002136138 3.460947e-03
 [718,] 0.0001928667 0.0002521044 7.584563e-05
 [719,] 0.0001924125 0.0002521393 7.485751e-05
 [720,] 0.0001912062 0.0002204366 5.786463e-05
 [721,] 0.0002292207 0.0001770986 5.494992e-05
 [722,] 0.0001933723 0.0002508031 7.798678e-05
 [723,] 0.0001936081 0.0002514358 7.701335e-05
 [724,] 0.0001931344 0.0002520955 7.636857e-05
 [725,] 0.0001930015 0.0002522981 7.617938e-05
 [726,] 0.0002329533 0.0001676298 5.611181e-05
 [727,] 0.0040863771 0.0002480451 4.375637e-03
 [728,] 0.0001931801 0.0002496884 7.574529e-05
 [729,] 0.0002746010 0.0002166527 9.650644e-05
 [730,] 0.0002040259 0.0002319078 5.933713e-05
 [731,] 0.0002042843 0.0002286089 5.869453e-05
 [732,] 0.0001939151 0.0002552571 7.876766e-05
 [733,] 0.0001785398 0.0003909145 8.464675e-05
 [734,] 0.0001784711 0.0003814609 8.341273e-05
 [735,] 0.0009646894 0.0001856041 2.507695e-04
 [736,] 0.0001783147 0.0003733981 8.271367e-05
 [737,] 0.0002051158 0.0002250985 5.798815e-05
 [738,] 0.0002391960 0.0002527118 4.921767e-05
 [739,] 0.0001927119 0.0002205184 6.656452e-05
 [740,] 0.0001836740 0.0002068641 6.085667e-05
 [741,] 0.0001778062 0.0002210014 6.116304e-05
 [742,] 0.0101015979 0.0002127583 7.483651e-03
 [743,] 0.0019010007 0.0001644324 2.096271e-04
 [744,] 0.0094645512 0.0002170520 7.450018e-03
 [745,] 0.0001933182 0.0002219866 6.770776e-05
 [746,] 0.0001934734 0.0002219714 6.786214e-05
 [747,] 0.0001925369 0.0002527596 7.590142e-05
 [748,] 0.0002375483 0.0002190451 8.628004e-05
 [749,] 0.0001934294 0.0002535542 7.734014e-05
 [750,] 0.0001934617 0.0002535542 7.739696e-05
 [751,] 0.0001933574 0.0002535812 7.721863e-05
 [752,] 0.0001794497 0.0002207766 6.530247e-05
 [753,] 0.0015993576 0.0002121982 5.867578e-04
 [754,] 0.0001993472 0.0002291249 7.344019e-05
 [755,] 0.0001929080 0.0002535406 7.633010e-05
 [756,] 0.0001959852 0.0001740743 5.407404e-05
 [757,] 0.0001933062 0.0002548442 7.750539e-05
 [758,] 0.0001793784 0.0001933431 5.793099e-05
 [759,] 0.0001793551 0.0002170200 6.414459e-05
 [760,] 0.0001933564 0.0002534959 7.719330e-05
 [761,] 0.0001793837 0.0002158110 6.386904e-05
 [762,] 0.0001928478 0.0002536466 7.623743e-05
 [763,] 0.0010902108 0.0002125877 5.986451e-04
 [764,] 0.0096693719 0.0002201986 7.941939e-03
 [765,] 0.0001796125 0.0002165550 6.444809e-05
 [766,] 0.0001794212 0.0001867299 5.601824e-05
 [767,] 0.0001791676 0.0001914466 5.713985e-05
 [768,] 0.0001997354 0.0002713528 8.406824e-05
 [769,] 0.0001794018 0.0002210658 6.526668e-05
 [770,] 0.0001795195 0.0001897327 5.706874e-05
 [771,] 0.0001959951 0.0001744414 5.421531e-05
 [772,] 0.0001959172 0.0001747214 5.493378e-05
 [773,] 0.0001959943 0.0001745312 5.424568e-05
 [774,] 0.0001959959 0.0001743035 5.416927e-05
 [775,] 0.0001932257 0.0002535542 7.695456e-05
 [776,] 0.0001932574 0.0002506074 7.615159e-05
 [777,] 0.0001963915 0.0001746211 5.425080e-05
 [778,] 0.0002019434 0.0002086761 6.407898e-05
 [779,] 0.0001810569 0.0002318728 7.106391e-05
 [780,] 0.0001811816 0.0002261872 6.960026e-05
 [781,] 0.0009089775 0.0002048385 3.624354e-04
 [782,] 0.0011990410 0.0002048732 4.773922e-04
 [783,] 0.0001817554 0.0001945103 6.084945e-05
 [784,] 0.0077976690 0.0002008222 4.765474e-03
 [785,] 0.0001937048 0.0002518712 7.727605e-05
 [786,] 0.0131029486 0.0002449315 1.432418e-02
 [787,] 0.0001929887 0.0002146389 6.508881e-05
 [788,] 0.0001929995 0.0002146389 6.510156e-05
 [789,] 0.0001929490 0.0002146289 6.504364e-05
 [790,] 0.0001939024 0.0002503460 7.667359e-05
 [791,] 0.0001966252 0.0002394728 7.380229e-05
 [792,] 0.0001938558 0.0002505044 7.662948e-05
 [793,] 0.0090588029 0.0002290137 8.187752e-03
 [794,] 0.0001941672 0.0002503506 7.712012e-05
 [795,] 0.0074019263 0.0002041730 4.794998e-03
 [796,] 0.0016430776 0.0001786728 6.233462e-04
 [797,] 0.0084016906 0.0002025963 5.299043e-03
 [798,] 0.0012306048 0.0001767392 4.474478e-04
 [799,] 0.0001978402 0.0002446552 7.936650e-05
 [800,] 0.0001991618 0.0002328930 7.520351e-05
 [801,] 0.0025059538 0.0001601296 3.549760e-04
 [802,] 0.0002048485 0.0002904644 1.048725e-04
 [803,] 0.0007535860 0.0001695203 7.767785e-05
 [804,] 0.0001969275 0.0002451850 7.836105e-05
 [805,] 0.0021347292 0.0001812886 8.646626e-04
 [806,] 0.0115264950 0.0002029738 7.311255e-03
 [807,] 0.0001974629 0.0002465980 7.956857e-05
 [808,] 0.0130878863 0.0002049476 8.588993e-03
 [809,] 0.0001974642 0.0002466478 7.956645e-05
 [810,] 0.0019762533 0.0001734015 5.275075e-04
 [811,] 0.0001968578 0.0002457103 7.846564e-05
 [812,] 0.0181564229 0.0001922004 7.206353e-03
 [813,] 0.0001941728 0.0002144023 6.223798e-05
 [814,] 0.0020774488 0.0001731591 5.466323e-04
 [815,] 0.0012201722 0.0002069800 4.704755e-04
 [816,] 0.0133929579 0.0002017687 8.309556e-03
 [817,] 0.0031193726 0.0001792425 2.234802e-04
 [818,] 0.0002050528 0.0003039325 1.105147e-04
 [819,] 0.0002161620 0.0002253004 8.242170e-05
 [820,] 0.0037056701 0.0001630556 8.390149e-04
 [821,] 0.0002023404 0.0002155266 6.890577e-05
 [822,] 0.0028786016 0.0001598385 4.216519e-04
 [823,] 0.0001976497 0.0002475408 8.009813e-05
 [824,] 0.0039255098 0.0001626430 8.789512e-04
 [825,] 0.0008682398 0.0001629470 1.087973e-04
 [826,] 0.0001961341 0.0001807580 5.743789e-05
 [827,] 0.0002018149 0.0002155075 6.852829e-05
 [828,] 0.0001959527 0.0002488207 7.831986e-05
 [829,] 0.0001958302 0.0002485389 7.804086e-05
 [830,] 0.0001968686 0.0006786317 1.956278e-04
 [831,] 0.0001958242 0.0002489656 7.794098e-05
 [832,] 0.0001953202 0.0002489362 7.707865e-05
 [833,] 0.0001960497 0.0004605890 1.262102e-04
 [834,] 0.0037032788 0.0001628385 4.073478e-04
 [835,] 0.0045070311 0.0001778184 3.080154e-04
 [836,] 0.0041911494 0.0001834750 2.616767e-04
 [837,] 0.0106837451 0.0001933121 5.609188e-03
 [838,] 0.0001943923 0.0002280366 6.994614e-05
 [839,] 0.0019880298 0.0001652277 2.181741e-04
 [840,] 0.0036285107 0.0001679405 3.281302e-04
 [841,] 0.0001956994 0.0002485025 7.756240e-05
 [842,] 0.0047657920 0.0001645356 4.680017e-04
 [843,] 0.0001955144 0.0002481255 7.714368e-05
 [844,] 0.0001952004 0.0002498693 7.718526e-05
 [845,] 0.0202540948 0.0001976975 1.156151e-02
 [846,] 0.0164479263 0.0001959520 9.079893e-03
 [847,] 0.0014122512 0.0001672249 1.423983e-04
 [848,] 0.0013376859 0.0001661572 1.419071e-04
 [849,] 0.0141990437 0.0001970550 8.032024e-03
 [850,] 0.0016382907 0.0002002883 5.715797e-04
 [851,] 0.0160402757 0.0001975041 9.144254e-03
 [852,] 0.0043689143 0.0001631909 4.627872e-04
 [853,] 0.0001954125 0.0002481255 7.696745e-05
 [854,] 0.0014615832 0.0002132492 6.989164e-05
 [855,] 0.0014706468 0.0001661405 1.530991e-04
 [856,] 0.0158878454 0.0001964070 8.857757e-03
 [857,] 0.0013717379 0.0002162705 6.516112e-05
 [858,] 0.0001959000 0.0002469287 7.731781e-05
 [859,] 0.0013640386 0.0001660893 1.445353e-04
 [860,] 0.0002009695 0.0002181470 6.864437e-05
 [861,] 0.0014104119 0.0001666102 1.455094e-04
 [862,] 0.0001956098 0.0002498074 7.782874e-05
 [863,] 0.0001951663 0.0002481633 7.654901e-05
 [864,] 0.0001964541 0.0003881989 1.158011e-04
 [865,] 0.0013375796 0.0001660699 1.423781e-04
 [866,] 0.0013194993 0.0001660811 1.406912e-04
 [867,] 0.0013734359 0.0001663424 1.439028e-04
 [868,] 0.0013176520 0.0001769989 1.036085e-04
 [869,] 0.0001965438 0.0002566561 8.149520e-05
 [870,] 0.0002011698 0.0002203425 6.962434e-05
 [871,] 0.0016161391 0.0001800638 1.157453e-04
 [872,] 0.0014761433 0.0001776870 1.128948e-04
 [873,] 0.0014031093 0.0001786311 1.068095e-04
 [874,] 0.0003944774 0.0001983791 8.726712e-05
 [875,] 0.0019947593 0.0002414964 1.959879e-03
 [876,] 0.0005267172 0.0002099320 8.613126e-05
 [877,] 0.0003609407 0.0002471435 4.872820e-05
 [878,] 0.0018438638 0.0002416432 1.807242e-03
 [879,] 0.0001960360 0.0006527561 1.792873e-04
 [880,] 0.0002199796 0.0001663406 5.587930e-05
 [881,] 0.0001940552 0.0002583917 5.207350e-05
 [882,] 0.0001888752 0.0005875641 2.028490e-04
 [883,] 0.0001993458 0.0001736917 5.550671e-05
 [884,] 0.0004410210 0.0002511113 5.290651e-05
 [885,] 0.0002001162 0.0001660977 5.218907e-05
 [886,] 0.0005721523 0.0003924907 5.426581e-05
 [887,] 0.0002033715 0.0002173909 7.133933e-05
 [888,] 0.0001773164 0.0009097074 2.103523e-04
 [889,] 0.0024558867 0.0002292227 1.916106e-03
 [890,] 0.0003158837 0.0002571699 4.955236e-05
 [891,] 0.0001944123 0.0003296066 1.053642e-04
 [892,] 0.0027307772 0.0002269315 2.083834e-03
 [893,] 0.0025499400 0.0001881607 9.014529e-04
 [894,] 0.0001960490 0.0005467738 1.419754e-04
 [895,] 0.0001938432 0.0003059797 9.638178e-05
 [896,] 0.0014323685 0.0002316751 7.881356e-05
 [897,] 0.0047074006 0.0002621981 5.189424e-03
 [898,] 0.0001934169 0.0002940860 9.138650e-05
 [899,] 0.0001928630 0.0001952086 6.133636e-05
 [900,] 0.0001977456 0.0004400176 1.046910e-04
 [901,] 0.0001909212 0.0002518772 7.079408e-05
 [902,] 0.0001990401 0.0002108810 6.404018e-05
 [903,] 0.0033552555 0.0001866437 1.092757e-03
 [904,] 0.0033533043 0.0001865687 1.086660e-03
 [905,] 0.0001978095 0.0002423376 7.805782e-05
 [906,] 0.0001908945 0.0002495696 7.040251e-05
 [907,] 0.0001908668 0.0002479347 7.029024e-05
 [908,] 0.0017076596 0.0002398795 8.419324e-05
 [909,] 0.0002187401 0.0002033954 6.368574e-05
 [910,] 0.0011911146 0.0002362442 6.490959e-05
 [911,] 0.0002041025 0.0002162314 7.170519e-05
 [912,] 0.0002191583 0.0002619611 7.325214e-05
 [913,] 0.0002192739 0.0002598028 7.274880e-05
 [914,] 0.0002191930 0.0002585706 7.256483e-05
 [915,] 0.0001908374 0.0002518381 7.148666e-05
 [916,] 0.0003430173 0.0002410068 5.249021e-05
 [917,] 0.0001908461 0.0002510983 7.117894e-05
 [918,] 0.0002188586 0.0002598091 7.301495e-05
 [919,] 0.0002188816 0.0002033954 6.366568e-05
 [920,] 0.0003596613 0.0002269266 5.238253e-05
 [921,] 0.0002187120 0.0002045727 6.380895e-05
 [922,] 0.0001976087 0.0002424142 7.785819e-05
 [923,] 0.0002188895 0.0002597322 7.300864e-05
 [924,] 0.0012600016 0.0002382400 6.668109e-05
 [925,] 0.0002006042 0.0003079345 1.016593e-04
 [926,] 0.0001970996 0.0004473636 1.086429e-04
 [927,] 0.0020339025 0.0001883564 6.881471e-04
 [928,] 0.0001970649 0.0004314142 1.055891e-04
 [929,] 0.0004263176 0.0002146091 6.487262e-05
 [930,] 0.0001972247 0.0002423726 7.737285e-05
 [931,] 0.0001979375 0.0002429904 7.846300e-05
 [932,] 0.0001978663 0.0002275158 7.085421e-05
 [933,] 0.0001975803 0.0004459966 1.064987e-04
 [934,] 0.0001922890 0.0002293770 5.476444e-05
 [935,] 0.0021483155 0.0001953883 9.443307e-04
 [936,] 0.0002038025 0.0005139330 1.031841e-04
 [937,] 0.0023112532 0.0001914211 9.039218e-04
 [938,] 0.0002015601 0.0002345089 7.743259e-05
 [939,] 0.0002222450 0.0002230756 8.343576e-05
 [940,] 0.0002210974 0.0002205391 6.478345e-05
 [941,] 0.0021920175 0.0001925971 8.822532e-04
 [942,] 0.0019568600 0.0001930898 8.012256e-04
 [943,] 0.0003961372 0.0002103086 5.426756e-05
 [944,] 0.0004327144 0.0002103374 6.985086e-05
 [945,] 0.0012626442 0.0002693976 5.664332e-05
 [946,] 0.0001959915 0.0005250588 1.396574e-04
 [947,] 0.0001921426 0.0002295931 6.910223e-05
 [948,] 0.0012721988 0.0002695331 5.693089e-05
 [949,] 0.0002006200 0.0002401547 7.765384e-05
 [950,] 0.0012873011 0.0002699377 5.727349e-05
 [951,] 0.0001823811 0.0001936665 5.440135e-05
 [952,] 0.0001911282 0.0003194273 8.446985e-05
 [953,] 0.0004048232 0.0002092309 5.440387e-05
 [954,] 0.0001913517 0.0003221406 8.385358e-05
 [955,] 0.0001999197 0.0004160435 9.474296e-05
 [956,] 0.0001912493 0.0003811438 9.692491e-05
 [957,] 0.0013166912 0.0003030216 5.000926e-05
 [958,] 0.0002002232 0.0002423726 8.073822e-05
 [959,] 0.0012088240 0.0003089659 4.785999e-05
 [960,] 0.0011473922 0.0003152705 4.819176e-05
 [961,] 0.0003948680 0.0002891257 5.371702e-05
 [962,] 0.0002213271 0.0002205706 6.472757e-05
 [963,] 0.0002002014 0.0002424131 8.073473e-05
 [964,] 0.0003801228 0.0002109876 6.311854e-05
 [965,] 0.0012115292 0.0003195369 4.818389e-05
 [966,] 0.0012068265 0.0003192209 4.818660e-05
 [967,] 0.0004402914 0.0003613980 5.650697e-05
 [968,] 0.0017161952 0.0001927321 6.957276e-04
 [969,] 0.0002213510 0.0002213034 6.483405e-05
 [970,] 0.0003697771 0.0002391543 5.384223e-05
 [971,] 0.0011921999 0.0002985752 4.757439e-05
 [972,] 0.0001996262 0.0005104094 1.116430e-04
 [973,] 0.0002212177 0.0002181295 6.437734e-05
 [974,] 0.0019166301 0.0001926843 7.748710e-04
 [975,] 0.0002124438 0.0001687346 5.441569e-05
 [976,] 0.0001991307 0.0002423136 7.955396e-05
 [977,] 0.0016451737 0.0001942560 6.982465e-04
 [978,] 0.0011258192 0.0001644526 3.069694e-04
 [979,] 0.0002122276 0.0001659029 5.426660e-05
 [980,] 0.0017098285 0.0001931209 7.017040e-04
 [981,] 0.0002005687 0.0002423567 8.109152e-05
 [982,] 0.0016876550 0.0001925473 6.803038e-04
 [983,] 0.0014394045 0.0001931223 5.917508e-04
 [984,] 0.0002004901 0.0002424125 8.103487e-05
 [985,] 0.0014792864 0.0001911513 5.694641e-04
 [986,] 0.0015574855 0.0001666451 1.911396e-04
 [987,] 0.0010754218 0.0003309381 4.903911e-05
 [988,] 0.0002086608 0.0002153692 7.504206e-05
 [989,] 0.0013411192 0.0001625912 1.911624e-04
 [990,] 0.0013719928 0.0001641063 1.812999e-04
 [991,] 0.0002087089 0.0002163697 7.560652e-05
 [992,] 0.0003714297 0.0002449329 5.396669e-05
 [993,] 0.0016267336 0.0001916040 6.355186e-04
 [994,] 0.0002004207 0.0002423726 8.094522e-05
 [995,] 0.0017129066 0.0001926697 6.933268e-04
 [996,] 0.0002038977 0.0001980176 6.666153e-05
 [997,] 0.0016518171 0.0001926788 6.691365e-04
 [998,] 0.0017226733 0.0001939245 7.244567e-04
 [999,] 0.0002167861 0.0002528675 9.978608e-05
[1000,] 0.0015346969 0.0001927239 6.230485e-04
[1001,] 0.0001966361 0.0002609242 7.162978e-05
[1002,] 0.0015429021 0.0001927592 6.270538e-04
[1003,] 0.0014945376 0.0001924817 6.022680e-04
[1004,] 0.0016981863 0.0001930094 6.948042e-04
[1005,] 0.0002156286 0.0002013102 6.919657e-05
[1006,] 0.0002162786 0.0002012265 6.971408e-05
[1007,] 0.0001953195 0.0002972350 8.344645e-05
[1008,] 0.0016480207 0.0001941222 6.953120e-04
[1009,] 0.0004043964 0.0002865093 5.424548e-05
[1010,] 0.0018740094 0.0001926289 7.568362e-04
[1011,] 0.0002171167 0.0001979202 6.873098e-05
[1012,] 0.0017289478 0.0001926993 7.004214e-04
[1013,] 0.0016585940 0.0001934746 6.882124e-04
[1014,] 0.0001988839 0.0002425837 7.942872e-05
[1015,] 0.0001976326 0.0002631568 8.325254e-05
[1016,] 0.0003984098 0.0002123191 1.054490e-04
[1017,] 0.0002042871 0.0002867895 1.054230e-04
[1018,] 0.0001978722 0.0002422358 7.814165e-05
[1019,] 0.0002151935 0.0002208373 8.659919e-05
[1020,] 0.0003768476 0.0002167453 5.444602e-05
[1021,] 0.0001979039 0.0002422121 7.816973e-05
[1022,] 0.0017746179 0.0001926577 7.177872e-04
[1023,] 0.0002263482 0.0002556417 1.141217e-04
[1024,] 0.0001982928 0.0002422514 7.862599e-05
[1025,] 0.0002159075 0.0002023348 7.009915e-05
[1026,] 0.0001810056 0.0003543936 1.028859e-04
[1027,] 0.0001966982 0.0002427673 7.690175e-05
[1028,] 0.0001979212 0.0002448063 7.915669e-05
[1029,] 0.0001973057 0.0002445761 7.829721e-05
[1030,] 0.0001983796 0.0002441913 7.946049e-05
[1031,] 0.0001952375 0.0002436188 7.509264e-05
[1032,] 0.0001950876 0.0002435757 7.483687e-05
[1033,] 0.0006734880 0.0002334676 5.046393e-04
[1034,] 0.0002047660 0.0002927950 1.147760e-04
[1035,] 0.0001756485 0.0004455941 1.005252e-04
[1036,] 0.0001978767 0.0002449599 7.914993e-05
[1037,] 0.0001947262 0.0003356441 1.118305e-04
[1038,] 0.0001999315 0.0002252722 8.071393e-05
[1039,] 0.0002478359 0.0002169030 1.431500e-04
[1040,] 0.0001973473 0.0002440172 7.818254e-05
[1041,] 0.0002227242 0.0002058736 8.151124e-05
[1042,] 0.0003559020 0.0002154967 2.219021e-04
[1043,] 0.0001844562 0.0002238226 5.999899e-05
[1044,] 0.0002285914 0.0002197600 5.663082e-05
[1045,] 0.0001895624 0.0003022358 1.067078e-04
[1046,] 0.0005620809 0.0002260766 3.879172e-04
[1047,] 0.0002466677 0.0002119304 7.643343e-05
[1048,] 0.0002074789 0.0002448157 9.713258e-05
[1049,] 0.0002206710 0.0002115033 8.413754e-05
[1050,] 0.0002191661 0.0002215652 7.976058e-05
[1051,] 0.0001984588 0.0001856584 7.116890e-05
[1052,] 0.0002197776 0.0001941087 6.751512e-05
[1053,] 0.0001954658 0.0002444942 7.562799e-05
[1054,] 0.0002066156 0.0001907670 7.443056e-05
[1055,] 0.0002099595 0.0002042504 6.675017e-05
[1056,] 0.0005253067 0.0001811237 1.190046e-04
[1057,] 0.0002106475 0.0002299086 8.276307e-05
[1058,] 0.0002031046 0.0002483351 7.034825e-05
[1059,] 0.0002019275 0.0002263552 7.059010e-05
[1060,] 0.0001944430 0.0001918346 6.953755e-05
[1061,] 0.0002265258 0.0002070885 8.404245e-05
[1062,] 0.0002103663 0.0002156952 7.132008e-05
[1063,] 0.0002145919 0.0002244722 7.965579e-05
[1064,] 0.0002025214 0.0001671531 5.030227e-05
[1065,] 0.0002194481 0.0001674912 6.127454e-05
[1066,] 0.0002031965 0.0001917810 5.803689e-05
[1067,] 0.0002230646 0.0002090548 8.058070e-05
[1068,] 0.0002226677 0.0002143767 7.934496e-05
[1069,] 0.0001714862 0.0002060626 4.775671e-05
[1070,] 0.0002340960 0.0002037340 8.575049e-05
[1071,] 0.0002085522 0.0002156014 6.774077e-05
[1072,] 0.0002179972 0.0002158804 7.672185e-05
[1073,] 0.0002187523 0.0002231842 8.140828e-05
[1074,] 0.0002045588 0.0001949872 5.779688e-05
[1075,] 0.0002201124 0.0001959197 6.922651e-05
[1076,] 0.0002076834 0.0002147924 6.814616e-05
[1077,] 0.0002206876 0.0002158352 7.596713e-05
[1078,] 0.0002023079 0.0002478907 6.829830e-05
[1079,] 0.0002027916 0.0002566538 6.953433e-05
[1080,] 0.0001953594 0.0002330802 7.553623e-05
[1081,] 0.0002024507 0.0002461023 6.772769e-05
[1082,] 0.0002082464 0.0002152977 6.788711e-05
[1083,] 0.0002077433 0.0001782140 6.732473e-05
[1084,] 0.0002033155 0.0002268596 6.227343e-05
[1085,] 0.0002043392 0.0001956402 5.799132e-05
[1086,] 0.0002030081 0.0002040712 6.021703e-05
[1087,] 0.0002174133 0.0002240098 8.125881e-05
[1088,] 0.0001889803 0.0001740662 5.824712e-05
[1089,] 0.0002019732 0.0002481094 6.880374e-05
[1090,] 0.0002085331 0.0002152889 6.796862e-05
[1091,] 0.0002025694 0.0002483494 6.805745e-05
[1092,] 0.0002179063 0.0002237463 8.132001e-05
[1093,] 0.0002145151 0.0001963498 5.691906e-05
[1094,] 0.0002143007 0.0002027430 5.741736e-05
[1095,] 0.0002160403 0.0002036855 5.729580e-05
[1096,] 0.0002165524 0.0002004419 5.704366e-05
[1097,] 0.0002166208 0.0002163869 7.397270e-05
[1098,] 0.0002147187 0.0001736368 6.621125e-05
[1099,] 0.0002127513 0.0001708617 6.312244e-05
[1100,] 0.0002071170 0.0002838619 7.640135e-05
[1101,] 0.0002093538 0.0002899957 7.529968e-05
[1102,] 0.0002056324 0.0002140762 6.150072e-05
[1103,] 0.0002052427 0.0002140387 6.172788e-05
[1104,] 0.0002214272 0.0001939160 5.336742e-05
[1105,] 0.0001677467 0.0002256657 4.802756e-05
[1106,] 0.0002040077 0.0002221182 6.458523e-05
[1107,] 0.0002222380 0.0001931084 6.980969e-05
[1108,] 0.0002216555 0.0001940150 7.025614e-05
[1109,] 0.0002198412 0.0002244462 8.312567e-05
[1110,] 0.0002210361 0.0002222299 8.732832e-05
[1111,] 0.0002242229 0.0002036506 7.846729e-05
[1112,] 0.0002040097 0.0001991560 5.949609e-05
[1113,] 0.0001639564 0.0001982953 5.723134e-05
[1114,] 0.0002055023 0.0002009215 5.901107e-05
[1115,] 0.0002039753 0.0002043944 6.056977e-05
[1116,] 0.0002036137 0.0002016018 6.024401e-05
[1117,] 0.0002040393 0.0002009101 5.983677e-05
[1118,] 0.0001680301 0.0002160708 4.795090e-05
[1119,] 0.0002180797 0.0001715966 5.189517e-05
[1120,] 0.0002215068 0.0002146350 8.276038e-05
[1121,] 0.0002084346 0.0002147241 6.832863e-05
[1122,] 0.0001970253 0.0001747234 6.056370e-05
[1123,] 0.0002211340 0.0002236211 8.320709e-05
[1124,] 0.0002230441 0.0002203067 8.748452e-05
[1125,] 0.0002175546 0.0001698395 5.242120e-05
[1126,] 0.0002041651 0.0001978262 5.912455e-05
[1127,] 0.0002039790 0.0001978213 5.923110e-05
[1128,] 0.0002275454 0.0001764370 7.164959e-05
[1129,] 0.0002040558 0.0002009431 5.985372e-05
[1130,] 0.0002228457 0.0002200839 8.720133e-05
[1131,] 0.0002035751 0.0002028720 6.065934e-05
[1132,] 0.0002205035 0.0002237957 8.304549e-05
[1133,] 0.0002068267 0.0001741356 5.405547e-05
[1134,] 0.0002008233 0.0001781715 6.432518e-05
[1135,] 0.0002144883 0.0001646922 5.426459e-05
[1136,] 0.0002148047 0.0001692693 5.567836e-05
[1137,] 0.0001968925 0.0001992530 7.587928e-05
[1138,] 0.0001912811 0.0001649572 4.988722e-05
[1139,] 0.0002119166 0.0002146444 6.059693e-05
[1140,] 0.0002237973 0.0002259451 9.387086e-05
[1141,] 0.0002042875 0.0001658861 5.714568e-05
[1142,] 0.0002043495 0.0001713038 5.961195e-05
[1143,] 0.0002062884 0.0001752349 5.535893e-05
[1144,] 0.0002230671 0.0002265876 8.681783e-05
[1145,] 0.0002235953 0.0002273229 8.774465e-05
[1146,] 0.0002067036 0.0001719668 6.095000e-05
[1147,] 0.0002050990 0.0001670801 5.836246e-05
[1148,] 0.0002059586 0.0001669351 5.847118e-05
[1149,] 0.0002054372 0.0001756057 5.521243e-05
[1150,] 0.0002083714 0.0001726314 6.209086e-05
[1151,] 0.0002283616 0.0001777225 6.418507e-05
[1152,] 0.0002225950 0.0002241036 9.181885e-05
[1153,] 0.0002223996 0.0002273819 8.699665e-05
[1154,] 0.0002055171 0.0001681839 5.932712e-05
[1155,] 0.0001913498 0.0001635204 5.060496e-05
[1156,] 0.0002277866 0.0001773879 6.356989e-05
[1157,] 0.0002085291 0.0002158115 6.779925e-05
[1158,] 0.0002056797 0.0001756526 5.521771e-05
[1159,] 0.0002038289 0.0001682902 5.890555e-05
[1160,] 0.0001783408 0.0001908968 6.192966e-05
[1161,] 0.0002118004 0.0002169452 6.097099e-05
[1162,] 0.0002098859 0.0001942548 6.624023e-05
[1163,] 0.0002067936 0.0001686438 6.005210e-05
[1164,] 0.0002231679 0.0002231237 9.164847e-05
[1165,] 0.0001913215 0.0001644119 5.088541e-05
[1166,] 0.0002233655 0.0002232961 9.190718e-05
[1167,] 0.0002027992 0.0001695355 5.949395e-05
[1168,] 0.0002061280 0.0001786995 5.520759e-05
[1169,] 0.0001914975 0.0001637595 5.078938e-05
[1170,] 0.0002051036 0.0001719421 6.189264e-05
[1171,] 0.0002038292 0.0001762008 6.411401e-05
[1172,] 0.0002054956 0.0001752825 6.418399e-05
[1173,] 0.0002082993 0.0002162823 6.731696e-05
[1174,] 0.0002104480 0.0002154909 6.781690e-05
[1175,] 0.0002216794 0.0002282722 8.727467e-05
[1176,] 0.0002082808 0.0001770986 5.522003e-05
[1177,] 0.0002218633 0.0002274534 8.677894e-05
[1178,] 0.0002028767 0.0001820596 6.745635e-05
[1179,] 0.0001980041 0.0001827255 6.608463e-05
[1180,] 0.0002205558 0.0002268882 9.206917e-05
[1181,] 0.0002198115 0.0002283250 8.604279e-05
[1182,] 0.0002084294 0.0001986692 5.886303e-05
[1183,] 0.0002020426 0.0001751443 6.280534e-05
[1184,] 0.0001913711 0.0001668256 5.167975e-05
[1185,] 0.0002235751 0.0002311940 9.049905e-05
[1186,] 0.0001981727 0.0001742483 6.061017e-05
[1187,] 0.0002240080 0.0002259833 8.701436e-05
[1188,] 0.0002021211 0.0001770136 6.393166e-05
[1189,] 0.0002089597 0.0001960635 5.831993e-05
[1190,] 0.0002221325 0.0002285373 9.434026e-05
[1191,] 0.0002125836 0.0002247509 6.186357e-05
[1192,] 0.0002029198 0.0001754439 6.331987e-05
[1193,] 0.0002088353 0.0001998769 5.893062e-05
[1194,] 0.0002069655 0.0001777420 5.518807e-05
[1195,] 0.0002056785 0.0001750924 6.413924e-05
[1196,] 0.0002053201 0.0001685270 5.972042e-05
[1197,] 0.0002317628 0.0001783039 6.588300e-05
[1198,] 0.0002115824 0.0002251506 6.227748e-05
[1199,] 0.0002226548 0.0002237664 8.441136e-05
[1200,] 0.0002064155 0.0001744103 6.397046e-05
[1201,] 0.0001912930 0.0001613501 4.982373e-05
[1202,] 0.0002052395 0.0001679223 5.952706e-05
[1203,] 0.0002166143 0.0001871111 6.443955e-05
[1204,] 0.0001911089 0.0001614092 4.967870e-05
[1205,] 0.0002132839 0.0002228397 6.140134e-05
[1206,] 0.0001909162 0.0001622468 5.018181e-05
[1207,] 0.0001910471 0.0001612247 4.966751e-05
[1208,] 0.0002309016 0.0002105722 5.523909e-05
[1209,] 0.0002087594 0.0001778321 5.527083e-05
[1210,] 0.0001909523 0.0001621192 5.008525e-05
[1211,] 0.0002116923 0.0001943208 5.756607e-05
[1212,] 0.0001912428 0.0001617044 4.984668e-05
[1213,] 0.0001708955 0.0002176550 5.756940e-05
[1214,] 0.0002078908 0.0001778700 5.809442e-05
[1215,] 0.0002128431 0.0001780955 5.613098e-05
[1216,] 0.0001915504 0.0001664207 5.060878e-05
[1217,] 0.0002158810 0.0002004113 5.858757e-05
[1218,] 0.0002081291 0.0001780787 5.836532e-05
[1219,] 0.0001922283 0.0001651267 5.208489e-05
[1220,] 0.0002071850 0.0001780452 5.805583e-05
[1221,] 0.0001921153 0.0001647307 5.185225e-05
[1222,] 0.0001918197 0.0001642425 5.150321e-05
[1223,] 0.0001921412 0.0001649609 5.196587e-05
[1224,] 0.0001921120 0.0001649193 5.193940e-05
[1225,] 0.0001924305 0.0001655809 5.238046e-05
[1226,] 0.0001917837 0.0001664948 5.252345e-05
[1227,] 0.0001924507 0.0001651185 5.216108e-05
[1228,] 0.0001920636 0.0001650265 5.197146e-05
[1229,] 0.0001917439 0.0001674358 5.289282e-05
[1230,] 0.0001920362 0.0001664900 5.262019e-05
[1231,] 0.0001910200 0.0001612441 4.969193e-05
[1232,] 0.0002077161 0.0001775435 5.769749e-05
[1233,] 0.0001927734 0.0001663098 5.283763e-05
[1234,] 0.0001923701 0.0001659669 5.251650e-05
[1235,] 0.0001910320 0.0001610836 4.963716e-05
[1236,] 0.0001909687 0.0001609682 4.955404e-05
[1237,] 0.0002119272 0.0001803483 5.587127e-05
[1238,] 0.0001931884 0.0001654037 5.242581e-05
[1239,] 0.0002089674 0.0002019529 7.300002e-05
[1240,] 0.0002196047 0.0002156290 7.370554e-05
[1241,] 0.0002036640 0.0001738476 5.669650e-05
[1242,] 0.0002123211 0.0001768622 5.716491e-05
[1243,] 0.0002098770 0.0002000938 7.283191e-05
[1244,] 0.0001924032 0.0001675248 5.324010e-05
[1245,] 0.0002314797 0.0002135465 8.331679e-05
[1246,] 0.0001947030 0.0001630172 5.069963e-05
[1247,] 0.0002075000 0.0001773078 5.733420e-05
[1248,] 0.0001941069 0.0001690338 5.456737e-05
[1249,] 0.0002167176 0.0001946194 6.143427e-05
[1250,] 0.0002125934 0.0002025320 5.891747e-05
[1251,] 0.0001941509 0.0001741356 5.686072e-05
[1252,] 0.0002073305 0.0001745092 6.071833e-05
[1253,] 0.0002079817 0.0001774410 5.763943e-05
[1254,] 0.0002110573 0.0002570542 7.023645e-05
[1255,] 0.0002042893 0.0001790529 5.695871e-05
[1256,] 0.0002074362 0.0001765754 6.178150e-05
[1257,] 0.0002165067 0.0001901054 6.051968e-05
[1258,] 0.0002071677 0.0001772653 5.715780e-05
[1259,] 0.0001944735 0.0001716691 5.595911e-05
[1260,] 0.0002076160 0.0001749386 6.106516e-05
[1261,] 0.0002166021 0.0001950493 6.165654e-05
[1262,] 0.0002042089 0.0001795872 5.709941e-05
[1263,] 0.0001741511 0.0001699327 4.780803e-05
[1264,] 0.0002052078 0.0001879750 5.888503e-05
[1265,] 0.0002160224 0.0001916668 6.138273e-05
[1266,] 0.0002043698 0.0001746067 5.506737e-05
[1267,] 0.0002151424 0.0001745669 5.649855e-05
[1268,] 0.0002163696 0.0002069716 5.897448e-05
[1269,] 0.0001733574 0.0001712301 4.802106e-05
[1270,] 0.0002065673 0.0002288374 6.307046e-05
[1271,] 0.0002216607 0.0002159930 7.533901e-05
[1272,] 0.0001923325 0.0002045328 6.625541e-05
[1273,] 0.0001916854 0.0002104342 6.736108e-05
[1274,] 0.0001914942 0.0002067432 6.584700e-05
[1275,] 0.0001956430 0.0001725961 5.690776e-05
[1276,] 0.0001916388 0.0002060913 6.591379e-05
[1277,] 0.0002139322 0.0001764477 5.538997e-05
[1278,] 0.0001909121 0.0002117146 6.641978e-05
[1279,] 0.0002081147 0.0002202580 6.084814e-05
[1280,] 0.0001907255 0.0001914226 5.967705e-05
[1281,] 0.0002153555 0.0002134198 6.349844e-05
[1282,] 0.0002144565 0.0001764792 5.545678e-05
[1283,] 0.0001903151 0.0001881128 5.799845e-05
[1284,] 0.0001901017 0.0001877403 5.721291e-05
[1285,] 0.0002079018 0.0002210132 6.106207e-05
[1286,] 0.0002128107 0.0001760304 5.543479e-05
[1287,] 0.0002111464 0.0001742589 5.646436e-05
[1288,] 0.0001795935 0.0001983681 5.799667e-05
[1289,] 0.0001737981 0.0001716886 4.798682e-05
[1290,] 0.0001660080 0.0001725129 4.742449e-05
[1291,] 0.0001630513 0.0002249346 5.579065e-05
[1292,] 0.0002223604 0.0001828520 5.318200e-05
[1293,] 0.0002173975 0.0001689806 6.741740e-05
[1294,] 0.0004858564 0.0001902182 1.907940e-04
[1295,] 0.0002146283 0.0002318120 7.128834e-05
[1296,] 0.0002043050 0.0002207577 5.537140e-05
[1297,] 0.0002122589 0.0002002411 6.923194e-05
[1298,] 0.0001666446 0.0002352622 5.753462e-05
[1299,] 0.0002104661 0.0001829842 6.103618e-05
[1300,] 0.0001658767 0.0001702200 4.572762e-05
[1301,] 0.0002162444 0.0001914195 6.404935e-05
[1302,] 0.0002111575 0.0001754573 5.601611e-05
[1303,] 0.0002132507 0.0002256872 7.793260e-05
[1304,] 0.0001666490 0.0001914433 5.111787e-05
[1305,] 0.0001698845 0.0002085985 5.712532e-05
[1306,] 0.0001698513 0.0002104242 5.756134e-05
[1307,] 0.0001683943 0.0001951039 5.265630e-05
[1308,] 0.0002169829 0.0001957923 6.369753e-05
[1309,] 0.0001699122 0.0002087027 5.825706e-05
[1310,] 0.0002144547 0.0001894290 6.141784e-05
[1311,] 0.0002090781 0.0002109749 6.907079e-05
[1312,] 0.0001713276 0.0002007212 5.327307e-05
[1313,] 0.0001699391 0.0001720745 4.959729e-05
[1314,] 0.0001711244 0.0001622802 4.518005e-05
[1315,] 0.0002150797 0.0001936544 6.211064e-05
[1316,] 0.0001765509 0.0001670968 5.181365e-05
[1317,] 0.0001694519 0.0002133360 5.783081e-05
[1318,] 0.0002159693 0.0001891437 6.082334e-05
[1319,] 0.0001683579 0.0001747461 4.847341e-05
[1320,] 0.0001707436 0.0001685326 4.968289e-05
[1321,] 0.0001718535 0.0001665414 4.989510e-05
[1322,] 0.0001697261 0.0001737432 4.776512e-05
[1323,] 0.0001730005 0.0001758696 4.967099e-05
[1324,] 0.0001762560 0.0001676084 5.196623e-05
[1325,] 0.0001696726 0.0001671785 4.774466e-05
[1326,] 0.0002151730 0.0001907859 6.141687e-05
[1327,] 0.0001694381 0.0001782048 4.968151e-05
[1328,] 0.0001688556 0.0002600992 6.535539e-05
[1329,] 0.0001705887 0.0002294492 6.239016e-05
[1330,] 0.0002072992 0.0002135419 6.708055e-05
[1331,] 0.0001778276 0.0001702495 5.337568e-05
[1332,] 0.0001765119 0.0001730591 5.332425e-05
[1333,] 0.0002447434 0.0001759983 8.185255e-05
[1334,] 0.0001770689 0.0001684815 5.223489e-05
[1335,] 0.0002639472 0.0001762321 8.825994e-05
[1336,] 0.0001742169 0.0001733574 5.201280e-05
[1337,] 0.0001743306 0.0002205511 6.445606e-05
[1338,] 0.0002531474 0.0001785736 8.732223e-05
[1339,] 0.0001729880 0.0001739199 5.179370e-05
[1340,] 0.0002190957 0.0002148285 8.009140e-05
[1341,] 0.0002542259 0.0002217445 9.814503e-05
[1342,] 0.0002128979 0.0001902050 6.197168e-05
[1343,] 0.0001738048 0.0001737007 5.203772e-05
[1344,] 0.0001750456 0.0002153478 6.333884e-05
[1345,] 0.0001770168 0.0002161014 6.498011e-05
[1346,] 0.0001748817 0.0001954177 5.022262e-05
[1347,] 0.0001718138 0.0001859644 4.943488e-05
[1348,] 0.0002787935 0.0002043565 9.445836e-05
[1349,] 0.0002795621 0.0002043964 9.482050e-05
[1350,] 0.0001766130 0.0002009814 5.454560e-05
[1351,] 0.0002510939 0.0001843870 9.142348e-05
[1352,] 0.0001735277 0.0001754733 5.272319e-05
[1353,] 0.0001725426 0.0001813451 4.842882e-05
[1354,] 0.0001724283 0.0001736190 5.145082e-05
[1355,] 0.0002728681 0.0002044928 9.260859e-05
[1356,] 0.0001742902 0.0001648687 4.727084e-05
[1357,] 0.0002430445 0.0002173456 8.598218e-05
[1358,] 0.0002907535 0.0001907770 1.045192e-04
[1359,] 0.0001737832 0.0002094202 5.379067e-05
[1360,] 0.0002371967 0.0002450139 1.256326e-04
[1361,] 0.0002015319 0.0002022312 5.869767e-05
[1362,] 0.0002380322 0.0001865426 8.821138e-05
[1363,] 0.0002208623 0.0002199408 9.974444e-05
[1364,] 0.0002655585 0.0001821745 8.634512e-05
[1365,] 0.0002809901 0.0002018616 9.509581e-05
[1366,] 0.0002166935 0.0002269443 7.866871e-05
[1367,] 0.0002560097 0.0002033850 1.077996e-04
[1368,] 0.0002012258 0.0002153611 6.578592e-05
[1369,] 0.0001693801 0.0002003938 5.325603e-05
[1370,] 0.0002629379 0.0002183571 1.179411e-04
[1371,] 0.0002284534 0.0001944900 9.056235e-05
[1372,] 0.0002213545 0.0001851287 6.603164e-05
[1373,] 0.0002470181 0.0002001822 1.042506e-04
[1374,] 0.0002808659 0.0002046961 9.534279e-05
[1375,] 0.0003212038 0.0002277414 1.663745e-04
[1376,] 0.0002188676 0.0002297263 8.369054e-05
[1377,] 0.0002883757 0.0002147745 1.214628e-04
[1378,] 0.0002235684 0.0002046225 7.315122e-05
[1379,] 0.0002639006 0.0002199285 1.121213e-04
[1380,] 0.0002527495 0.0001799449 7.597973e-05
[1381,] 0.0001714081 0.0002117452 5.459616e-05
[1382,] 0.0002418466 0.0002190669 1.064168e-04
[1383,] 0.0001695447 0.0002020145 5.205347e-05
[1384,] 0.0001662557 0.0002055267 5.143592e-05
[1385,] 0.0001980259 0.0001637858 5.719413e-05
[1386,] 0.0001691719 0.0002120620 5.232996e-05
[1387,] 0.0002953535 0.0001632587 6.856816e-05
[1388,] 0.0002950087 0.0001631957 6.825499e-05
[1389,] 0.0002305385 0.0002598751 1.178220e-04
[1390,] 0.0001674151 0.0002037433 5.129337e-05
[1391,] 0.0002419504 0.0005882622 3.867399e-04
[1392,] 0.0002387736 0.0003251738 1.835113e-04
[1393,] 0.0005199270 0.0001710532 1.479766e-04
[1394,] 0.0004399401 0.0002421590 2.794121e-04
[1395,] 0.0004418937 0.0002447608 2.862697e-04
[1396,] 0.0004462571 0.0002381329 2.753777e-04
[1397,] 0.0004105096 0.0002558731 2.839754e-04
[1398,] 0.0005604869 0.0001785435 1.823775e-04
[1399,] 0.0002128678 0.0002186553 6.537679e-05
[1400,] 0.0004654680 0.0003070393 4.484127e-04
[1401,] 0.0004887337 0.0002702537 3.844495e-04
[1402,] 0.0002124023 0.0002138939 6.110683e-05
[1403,] 0.0004309898 0.0002404684 2.695713e-04
[1404,] 0.0006550712 0.0001679451 1.599183e-04
[1405,] 0.0006016432 0.0001763531 1.879492e-04
[1406,] 0.0001777768 0.0001760327 4.901135e-05
[1407,] 0.0002145054 0.0002018776 6.566888e-05
[1408,] 0.0008518815 0.0001821135 2.499569e-04
[1409,] 0.0004485707 0.0003320913 4.834533e-04
[1410,] 0.0002736279 0.0003638344 2.780841e-04
[1411,] 0.0004698903 0.0002838967 3.986085e-04
[1412,] 0.0007405995 0.0001870318 2.678599e-04
[1413,] 0.0002148865 0.0002325533 7.481764e-05
[1414,] 0.0002148343 0.0002321491 7.503591e-05
[1415,] 0.0002148540 0.0002309858 7.453521e-05
[1416,] 0.0004704709 0.0002960412 4.278519e-04
[1417,] 0.0002143042 0.0002024911 6.649906e-05
[1418,] 0.0001768532 0.0001788642 4.709787e-05
[1419,] 0.0001762704 0.0001729772 4.705758e-05
[1420,] 0.0002505081 0.0002157559 8.041265e-05
[1421,] 0.0004735037 0.0002700843 3.666252e-04
[1422,] 0.0003829587 0.0002517822 2.552613e-04
[1423,] 0.0002171396 0.0002454872 7.431141e-05
[1424,] 0.0003840883 0.0002639099 2.763157e-04
[1425,] 0.0003775638 0.0003526913 4.187944e-04
[1426,] 0.0002107931 0.0002520588 7.506623e-05
[1427,] 0.0002138022 0.0002249848 6.910499e-05
[1428,] 0.0004476784 0.0002053428 2.087047e-04
[1429,] 0.0004364233 0.0002563288 3.061707e-04
[1430,] 0.0004006778 0.0001880391 1.344175e-04
[1431,] 0.0004606504 0.0001855098 1.424824e-04
[1432,] 0.0002090058 0.0003046313 8.559106e-05
[1433,] 0.0005370739 0.0001813579 1.379805e-04
[1434,] 0.0002143389 0.0001661909 6.298142e-05
[1435,] 0.0002110957 0.0001654225 6.129965e-05
[1436,] 0.0002072984 0.0002433635 7.589350e-05
[1437,] 0.0001823531 0.0001846886 5.556026e-05
[1438,] 0.0002072940 0.0002440475 7.620155e-05
[1439,] 0.0002072875 0.0002478158 7.762010e-05
[1440,] 0.0002813158 0.0003421113 2.660285e-04
[1441,] 0.0002990917 0.0001729292 5.424575e-05
[1442,] 0.0003004586 0.0001736061 5.409123e-05
[1443,] 0.0002181491 0.0002375153 7.210932e-05
[1444,] 0.0002096067 0.0002129262 6.901945e-05
[1445,] 0.0002144964 0.0001643083 6.083669e-05
[1446,] 0.0002094139 0.0002289529 7.607950e-05
[1447,] 0.0002176969 0.0002415355 7.312190e-05
[1448,] 0.0001995794 0.0002119681 6.695280e-05
[1449,] 0.0002138366 0.0001737832 5.659822e-05
[1450,] 0.0005782137 0.0001827547 1.069903e-04
[1451,] 0.0003016499 0.0001733920 5.426147e-05
[1452,] 0.0006056527 0.0001771971 1.000889e-04
[1453,] 0.0002835535 0.0003179910 2.423325e-04
[1454,] 0.0002155779 0.0001738194 5.679197e-05
[1455,] 0.0001796377 0.0001838129 5.410308e-05
[1456,] 0.0002783446 0.0003175927 2.345068e-04
[1457,] 0.0001799647 0.0001839545 5.437331e-05
[1458,] 0.0006365977 0.0001917784 1.990162e-04
[1459,] 0.0001803340 0.0001829800 5.345594e-05
[1460,] 0.0002826862 0.0003159080 2.387798e-04
[1461,] 0.0002095333 0.0002148692 6.926546e-05
[1462,] 0.0002175332 0.0001778544 4.887617e-05
[1463,] 0.0002165723 0.0001989502 6.469679e-05
[1464,] 0.0001950224 0.0002152695 6.404765e-05
[1465,] 0.0002096002 0.0002164415 6.999133e-05
[1466,] 0.0002122290 0.0001891920 6.042691e-05
[1467,] 0.0002145472 0.0001733192 4.767400e-05
[1468,] 0.0001921325 0.0002348921 8.939819e-05
[1469,] 0.0002153208 0.0002048185 6.555138e-05
[1470,] 0.0001796614 0.0002184070 5.934710e-05
[1471,] 0.0002269605 0.0001689183 6.900549e-05
[1472,] 0.0002113646 0.0002230273 7.702413e-05
[1473,] 0.0002397707 0.0001741299 7.922479e-05
[1474,] 0.0002086748 0.0002235125 7.323746e-05
[1475,] 0.0002115713 0.0002231861 7.737373e-05
[1476,] 0.0002115457 0.0002236645 7.752929e-05
[1477,] 0.0002112336 0.0002256288 7.780399e-05
[1478,] 0.0002218804 0.0001682807 5.151879e-05
[1479,] 0.0002113531 0.0002231550 7.703673e-05
[1480,] 0.0002113438 0.0002236688 7.722380e-05
[1481,] 0.0001875975 0.0002326449 8.450230e-05
[1482,] 0.0002112454 0.0002240447 7.721669e-05
[1483,] 0.0002112095 0.0002238371 7.707882e-05
[1484,] 0.0002113553 0.0002225180 7.678965e-05
[1485,] 0.0001792468 0.0002192737 6.008101e-05
[1486,] 0.0002111463 0.0002213059 7.600436e-05
[1487,] 0.0002111371 0.0002237977 7.694672e-05
[1488,] 0.0002102887 0.0002224916 7.507438e-05
[1489,] 0.0001849430 0.0001605804 4.892745e-05
[1490,] 0.0005179363 0.0001993788 1.231848e-04
[1491,] 0.0002111789 0.0002247156 7.737396e-05
[1492,] 0.0002235553 0.0001634196 5.571853e-05
[1493,] 0.0002219383 0.0001633932 5.560877e-05
[1494,] 0.0002109058 0.0001892483 6.005400e-05
[1495,] 0.0002132728 0.0001843255 6.602768e-05
[1496,] 0.0002214709 0.0001774605 4.738364e-05
[1497,] 0.0001906520 0.0002156546 8.110433e-05
[1498,] 0.0002110678 0.0002220588 7.616837e-05
[1499,] 0.0002112163 0.0002234402 7.692489e-05
[1500,] 0.0002117565 0.0002224922 7.729908e-05
[1501,] 0.0002111031 0.0002244651 7.714313e-05
[1502,] 0.0001893911 0.0002068296 7.618727e-05
[1503,] 0.0002117850 0.0002237587 7.791973e-05
[1504,] 0.0002114891 0.0001724770 5.578724e-05
[1505,] 0.0002683481 0.0002077231 7.898428e-05
[1506,] 0.0002114267 0.0002245281 7.768373e-05
[1507,] 0.0002245609 0.0001716831 5.013527e-05
[1508,] 0.0002114114 0.0002294704 7.958579e-05
[1509,] 0.0002186831 0.0001802129 5.568662e-05
[1510,] 0.0002111966 0.0002231460 7.679146e-05
[1511,] 0.0002217498 0.0001694793 5.081482e-05
[1512,] 0.0002189358 0.0001697727 5.032062e-05
[1513,] 0.0002111581 0.0002247526 7.734929e-05
[1514,] 0.0002100219 0.0002103600 6.999120e-05
[1515,] 0.0002088769 0.0002159009 6.213133e-05
[1516,] 0.0001979939 0.0002445972 9.876882e-05
[1517,] 0.0001921727 0.0002238591 8.593578e-05
[1518,] 0.0002067649 0.0001824812 6.181511e-05
[1519,] 0.0002112606 0.0002160411 6.187118e-05
[1520,] 0.0001959735 0.0001986879 7.551269e-05
[1521,] 0.0002105680 0.0002232852 7.583685e-05
[1522,] 0.0002746606 0.0002157989 8.786877e-05
[1523,] 0.0001797565 0.0002188363 5.938038e-05
[1524,] 0.0002113204 0.0002241906 7.744770e-05
[1525,] 0.0002110275 0.0002234316 7.669052e-05
[1526,] 0.0002117019 0.0001725284 5.567745e-05
[1527,] 0.0002023438 0.0002284325 9.404843e-05
[1528,] 0.0001960854 0.0002152163 6.432076e-05
[1529,] 0.0004392178 0.0001902862 1.144166e-04
[1530,] 0.0002066121 0.0002133513 7.118799e-05
[1531,] 0.0002185589 0.0002297771 7.074724e-05
[1532,] 0.0001798493 0.0002187785 5.908304e-05
[1533,] 0.0002281294 0.0001694809 5.146237e-05
[1534,] 0.0002098169 0.0001897396 5.966759e-05
[1535,] 0.0002182560 0.0002302599 7.094863e-05
[1536,] 0.0002305848 0.0001664441 5.414882e-05
[1537,] 0.0001925792 0.0002216159 8.628982e-05
[1538,] 0.0002280427 0.0001665969 5.362609e-05
[1539,] 0.0002212096 0.0002079180 6.563729e-05
[1540,] 0.0002182589 0.0002301616 7.074394e-05
[1541,] 0.0002321536 0.0001668454 5.398376e-05
[1542,] 0.0002003707 0.0002158889 8.686027e-05
[1543,] 0.0001710404 0.0001611686 4.749806e-05
[1544,] 0.0002124352 0.0001644782 5.788889e-05
[1545,] 0.0002280547 0.0001905110 6.289109e-05
[1546,] 0.0001880381 0.0001844531 5.486183e-05
[1547,] 0.0002146288 0.0002275446 7.342495e-05
[1548,] 0.0002023453 0.0002248870 6.515589e-05
[1549,] 0.0002145872 0.0002276427 7.374080e-05
[1550,] 0.0002118651 0.0002956995 4.717279e-05
[1551,] 0.0001854729 0.0001990150 6.806461e-05
[1552,] 0.0001911137 0.0002073553 5.937684e-05
[1553,] 0.0001911184 0.0002055312 5.904144e-05
[1554,] 0.0001893403 0.0002108066 7.528708e-05
[1555,] 0.0002139584 0.0002026721 6.614408e-05
[1556,] 0.0001903713 0.0001885508 5.619783e-05
[1557,] 0.0001903593 0.0001889348 5.632367e-05
[1558,] 0.0001903499 0.0001894302 5.647098e-05
[1559,] 0.0001753219 0.0002075072 6.113783e-05
[1560,] 0.0001903840 0.0001891586 5.629222e-05
[1561,] 0.0001912493 0.0002045999 5.876334e-05
[1562,] 0.0002236646 0.0002170855 9.382548e-05
[1563,] 0.0001903892 0.0001882857 5.609771e-05
[1564,] 0.0001911435 0.0002064246 5.916602e-05
[1565,] 0.0001877090 0.0001808224 5.399243e-05
[1566,] 0.0001904549 0.0001891990 5.622539e-05
[1567,] 0.0001904081 0.0001897288 5.637516e-05
[1568,] 0.0002482516 0.0001698438 6.370996e-05
[1569,] 0.0001755471 0.0002051336 6.073168e-05
[1570,] 0.0001903590 0.0001899711 5.655537e-05
[1571,] 0.0001903510 0.0001896914 5.656510e-05
[1572,] 0.0001903707 0.0001894974 5.641398e-05
[1573,] 0.0002058187 0.0001973974 5.831196e-05
[1574,] 0.0002057702 0.0001957161 5.815386e-05
[1575,] 0.0001877482 0.0001806359 5.380436e-05
[1576,] 0.0001903478 0.0001898555 5.658910e-05
[1577,] 0.0002063940 0.0001815100 6.336234e-05
[1578,] 0.0002145747 0.0002278437 7.407126e-05
[1579,] 0.0001734623 0.0001844987 5.212685e-05
[1580,] 0.0002145759 0.0002278955 7.404190e-05
[1581,] 0.0002145735 0.0002283931 7.420663e-05
[1582,] 0.0002145719 0.0002278437 7.412519e-05
[1583,] 0.0002146138 0.0002274281 7.347044e-05
[1584,] 0.0002146562 0.0002246740 7.380828e-05
[1585,] 0.0001660671 0.0002557493 6.293607e-05
[1586,] 0.0002060760 0.0001835414 6.495398e-05
[1587,] 0.0002146808 0.0002274984 7.503629e-05
[1588,] 0.0002145733 0.0002274426 7.391962e-05
[1589,] 0.0001769228 0.0002262242 4.494838e-05
[1590,] 0.0002110947 0.0002392185 9.316091e-05
[1591,] 0.0002181561 0.0003002400 4.737333e-05
[1592,] 0.0002075119 0.0001826856 6.476278e-05
[1593,] 0.0002072610 0.0001821744 6.423303e-05
[1594,] 0.0002195456 0.0002946425 4.712410e-05
[1595,] 0.0001905001 0.0001906409 5.742164e-05
[1596,] 0.0001905097 0.0001904789 5.739918e-05
[1597,] 0.0001764488 0.0002299294 4.513032e-05
[1598,] 0.0002145761 0.0002278469 7.402251e-05
[1599,] 0.0002145736 0.0002279641 7.407323e-05
[1600,] 0.0002145888 0.0002275210 7.377564e-05
[1601,] 0.0002145798 0.0002273920 7.389423e-05
[1602,] 0.0002043555 0.0002037859 5.939057e-05
[1603,] 0.0001905129 0.0001904217 5.738858e-05
[1604,] 0.0001878883 0.0001803398 5.371842e-05
[1605,] 0.0002145734 0.0002274105 7.390900e-05
[1606,] 0.0002145728 0.0002277492 7.403782e-05
[1607,] 0.0002145944 0.0002278437 7.377327e-05
[1608,] 0.0002145735 0.0002277838 7.401902e-05
[1609,] 0.0001733605 0.0001990963 4.513152e-05
[1610,] 0.0001743837 0.0001891332 4.453748e-05
[1611,] 0.0001904990 0.0001927486 5.765799e-05
[1612,] 0.0001903948 0.0001894540 5.677443e-05
[1613,] 0.0001745326 0.0001975826 5.489025e-05
[1614,] 0.0001878033 0.0001804464 5.383908e-05
[1615,] 0.0001905095 0.0001908122 5.726553e-05
[1616,] 0.0002018406 0.0001996358 5.923898e-05
[1617,] 0.0002148865 0.0001927597 5.865642e-05
[1618,] 0.0002146268 0.0002314583 7.607795e-05
[1619,] 0.0001799665 0.0001951597 4.357402e-05
[1620,] 0.0001776942 0.0001882949 4.436901e-05
[1621,] 0.0001904847 0.0001896039 5.687235e-05
[1622,] 0.0001914447 0.0002134666 6.245666e-05
[1623,] 0.0002056151 0.0001965357 5.825106e-05
[1624,] 0.0002146041 0.0002269241 7.342360e-05
[1625,] 0.0001905026 0.0001900496 5.705700e-05
[1626,] 0.0001907405 0.0002085532 6.046583e-05
[1627,] 0.0002054469 0.0001963328 5.824648e-05
[1628,] 0.0001905081 0.0001896999 5.696665e-05
[1629,] 0.0001905786 0.0001876518 5.612296e-05
[1630,] 0.0002207905 0.0002162754 9.155473e-05
[1631,] 0.0002193055 0.0002015279 8.032900e-05
[1632,] 0.0002188367 0.0002014451 8.004586e-05
[1633,] 0.0002055312 0.0001964802 5.825060e-05
[1634,] 0.0002045807 0.0002096173 6.125788e-05
[1635,] 0.0002059389 0.0001964563 5.820591e-05
[1636,] 0.0001904678 0.0001896044 5.680115e-05
[1637,] 0.0001801078 0.0001679522 4.853202e-05
[1638,] 0.0002145748 0.0002279174 7.424549e-05
[1639,] 0.0002099750 0.0002008986 7.548792e-05
[1640,] 0.0002053754 0.0001965969 5.828230e-05
[1641,] 0.0002054293 0.0001963406 5.824527e-05
[1642,] 0.0002145924 0.0002242660 7.329470e-05
[1643,] 0.0001905516 0.0001888831 5.681364e-05
[1644,] 0.0001910297 0.0002117157 6.127393e-05
[1645,] 0.0001905447 0.0001898572 5.707232e-05
[1646,] 0.0002056101 0.0001959612 5.819853e-05
[1647,] 0.0001906891 0.0002062172 6.026758e-05
[1648,] 0.0001742133 0.0001934839 5.381866e-05
[1649,] 0.0001807054 0.0001675435 4.850348e-05
[1650,] 0.0001742946 0.0001968711 5.453445e-05
[1651,] 0.0001741797 0.0001964258 5.432561e-05
[1652,] 0.0001905326 0.0002146483 6.239483e-05
[1653,] 0.0002058625 0.0001997315 5.863243e-05
[1654,] 0.0001968894 0.0002284291 7.571808e-05
[1655,] 0.0002293443 0.0001895822 5.640754e-05
[1656,] 0.0002054754 0.0001982630 5.819681e-05
[1657,] 0.0002035633 0.0002582910 4.737387e-05
[1658,] 0.0001905308 0.0002137605 6.258630e-05
[1659,] 0.0002197910 0.0002289996 8.364742e-05
[1660,] 0.0002018181 0.0002572362 4.736492e-05
[1661,] 0.0001905869 0.0002120029 6.134101e-05
[1662,] 0.0002289148 0.0001982971 6.219172e-05
[1663,] 0.0002191231 0.0002273443 8.207856e-05
[1664,] 0.0001905059 0.0002111165 6.175844e-05
[1665,] 0.0001905717 0.0002168663 6.252016e-05
[1666,] 0.0002259883 0.0001842992 6.110716e-05
[1667,] 0.0002104120 0.0002037939 7.765890e-05
[1668,] 0.0002095135 0.0002046557 7.777173e-05
[1669,] 0.0002277924 0.0001931982 6.113214e-05
[1670,] 0.0002179007 0.0002269490 8.055355e-05
[1671,] 0.0002033261 0.0001989839 5.877064e-05
[1672,] 0.0001907493 0.0002169502 6.224053e-05
[1673,] 0.0001998619 0.0001965283 6.294531e-05
[1674,] 0.0002236212 0.0001844410 6.066748e-05
[1675,] 0.0002194886 0.0002266721 8.213720e-05
[1676,] 0.0002125650 0.0001701690 4.809863e-05
[1677,] 0.0001905357 0.0002145575 6.225355e-05
[1678,] 0.0001995133 0.0001949167 6.202451e-05
[1679,] 0.0002146152 0.0002247572 7.364299e-05
[1680,] 0.0002146204 0.0002236025 7.331582e-05
[1681,] 0.0001905119 0.0002117781 6.185082e-05
[1682,] 0.0002001959 0.0001967613 6.332832e-05
[1683,] 0.0001906742 0.0002113294 6.132802e-05
[1684,] 0.0002191449 0.0002266064 8.173460e-05
[1685,] 0.0001800873 0.0003354820 5.056273e-05
[1686,] 0.0001741261 0.0002657356 4.878385e-05
[1687,] 0.0001907641 0.0002098143 6.071218e-05
[1688,] 0.0002146536 0.0002247554 7.384374e-05
[1689,] 0.0001905206 0.0002144920 6.246864e-05
[1690,] 0.0002199324 0.0002258161 8.217101e-05
[1691,] 0.0002196392 0.0002260290 8.196680e-05
[1692,] 0.0001999971 0.0001987378 6.389063e-05
[1693,] 0.0001803673 0.0003169568 4.976059e-05
[1694,] 0.0001906457 0.0002091196 6.099043e-05
[1695,] 0.0002146201 0.0002243749 7.353562e-05
[1696,] 0.0002146509 0.0002244309 7.371277e-05
[1697,] 0.0002884668 0.0001685929 7.665993e-05
[1698,] 0.0001857225 0.0001782855 5.800823e-05
[1699,] 0.0001905133 0.0002143612 6.256919e-05
[1700,] 0.0002198316 0.0002274207 8.288163e-05
[1701,] 0.0001801726 0.0002174576 5.010854e-05
[1702,] 0.0001905190 0.0002136493 6.226451e-05
[1703,] 0.0001742958 0.0001939190 5.363041e-05
[1704,] 0.0001996593 0.0001966201 6.278501e-05
[1705,] 0.0002146160 0.0002239180 7.337040e-05
[1706,] 0.0002145935 0.0002234789 7.333012e-05
[1707,] 0.0001947758 0.0001727504 4.574550e-05
[1708,] 0.0001738417 0.0002002475 5.565709e-05
[1709,] 0.0002197788 0.0002276392 8.293730e-05
[1710,] 0.0002099210 0.0002055251 7.855449e-05
[1711,] 0.0001997164 0.0001934909 6.168131e-05
[1712,] 0.0002035513 0.0002436377 8.995639e-05
[1713,] 0.0002271601 0.0001913756 6.214549e-05
[1714,] 0.0002024561 0.0002976010 1.113820e-04
[1715,] 0.0002145802 0.0002247145 7.352458e-05
[1716,] 0.0002195209 0.0002275846 8.263052e-05
[1717,] 0.0001908218 0.0002087720 6.034860e-05
[1718,] 0.0002194083 0.0002267027 8.207184e-05
[1719,] 0.0001739988 0.0001991664 5.575421e-05
[1720,] 0.0001905298 0.0002149620 6.246322e-05
[1721,] 0.0002195524 0.0002271810 8.245992e-05
[1722,] 0.0002198876 0.0002270976 8.277723e-05
[1723,] 0.0001905871 0.0002163385 6.350364e-05
[1724,] 0.0002199147 0.0002270815 8.279407e-05
[1725,] 0.0001995266 0.0001971982 6.282081e-05
[1726,] 0.0002195913 0.0002270815 8.245102e-05
[1727,] 0.0002145853 0.0002236876 7.344357e-05
[1728,] 0.0001907575 0.0002097097 6.061345e-05
[1729,] 0.0002018164 0.0002101632 6.611775e-05
[1730,] 0.0001993004 0.0002006096 6.375560e-05
[1731,] 0.0001990980 0.0002017346 6.388196e-05
[1732,] 0.0002246248 0.0002183897 8.082878e-05
[1733,] 0.0002195263 0.0002271238 8.240225e-05
[1734,] 0.0002879264 0.0001699687 7.999178e-05
[1735,] 0.0002197857 0.0002240414 8.107594e-05
[1736,] 0.0001991832 0.0002014939 6.391287e-05
[1737,] 0.0001994763 0.0002381135 8.180645e-05
[1738,] 0.0001905321 0.0002147117 6.246125e-05
[1739,] 0.0001906779 0.0002102338 6.108107e-05
[1740,] 0.0001906523 0.0002107751 6.134201e-05
[1741,] 0.0001990046 0.0001913770 6.320346e-05
[1742,] 0.0001995740 0.0002033958 6.507853e-05
[1743,] 0.0001905267 0.0002144706 6.272462e-05
[1744,] 0.0002146603 0.0002317623 7.652389e-05
[1745,] 0.0001985356 0.0002287094 7.156958e-05
[1746,] 0.0002832636 0.0001714769 8.179204e-05
[1747,] 0.0001989492 0.0002022679 6.384798e-05
[1748,] 0.0001906433 0.0002113370 6.132043e-05
[1749,] 0.0001971925 0.0001667077 4.731995e-05
[1750,] 0.0001905288 0.0002149888 6.255902e-05
[1751,] 0.0001905244 0.0002142270 6.255405e-05
[1752,] 0.0002194702 0.0002265315 8.204974e-05
[1753,] 0.0001996190 0.0002027001 6.489188e-05
[1754,] 0.0002148626 0.0002280994 7.575521e-05
[1755,] 0.0001990786 0.0002043295 6.471814e-05
[1756,] 0.0002191114 0.0002278418 8.231487e-05
[1757,] 0.0002017957 0.0003403400 1.270977e-04
[1758,] 0.0002021604 0.0003403400 1.278990e-04
[1759,] 0.0001906666 0.0002178191 6.375818e-05
[1760,] 0.0002192346 0.0002264400 8.177079e-05
[1761,] 0.0001989668 0.0002054163 6.493285e-05
[1762,] 0.0001749916 0.0002033715 5.793869e-05
[1763,] 0.0002124119 0.0002046761 7.926106e-05
[1764,] 0.0001786558 0.0001892887 5.788644e-05
[1765,] 0.0001992009 0.0002047764 6.507346e-05
[1766,] 0.0001938069 0.0001624811 4.670963e-05
[1767,] 0.0001949387 0.0001804237 4.389091e-05
[1768,] 0.0001909321 0.0002171038 6.508105e-05
[1769,] 0.0001740355 0.0001948772 5.383052e-05
[1770,] 0.0001685104 0.0004053681 5.748310e-05
[1771,] 0.0001917947 0.0002134732 6.250730e-05
[1772,] 0.0001644928 0.0002111286 4.825451e-05
[1773,] 0.0001754627 0.0002208211 6.244467e-05
[1774,] 0.0001757194 0.0002721196 4.851234e-05
[1775,] 0.0001765338 0.0002272332 6.562329e-05
[1776,] 0.0002194358 0.0001924139 6.126498e-05
[1777,] 0.0001890146 0.0002578970 4.565018e-05
[1778,] 0.0002011081 0.0001609567 5.354199e-05
[1779,] 0.0002229371 0.0001925283 6.162988e-05
[1780,] 0.0002418472 0.0001632681 6.422473e-05
[1781,] 0.0001911303 0.0002224828 6.652005e-05
[1782,] 0.0001769502 0.0002226727 6.487151e-05
[1783,] 0.0001908061 0.0002169671 6.432082e-05
[1784,] 0.0001947814 0.0002105037 5.231217e-05
[1785,] 0.0001697131 0.0002217587 6.256463e-05
[1786,] 0.0001788760 0.0002589079 4.767549e-05
[1787,] 0.0001762262 0.0002219814 6.377899e-05
[1788,] 0.0001922664 0.0002135177 6.271503e-05
[1789,] 0.0001790011 0.0002557828 4.757143e-05
[1790,] 0.0001963271 0.0002414616 4.500980e-05
[1791,] 0.0001937708 0.0002400702 4.507318e-05
[1792,] 0.0002099562 0.0001690717 5.494989e-05
[1793,] 0.0001905975 0.0001655536 4.575194e-05
[1794,] 0.0001621915 0.0001772329 4.407563e-05
[1795,] 0.0001883515 0.0001624307 5.187174e-05
[1796,] 0.0001907600 0.0002008077 5.970969e-05
[1797,] 0.0001773176 0.0002207054 6.482914e-05
[1798,] 0.0001799941 0.0002220333 6.746047e-05
[1799,] 0.0001583005 0.0001768341 4.436373e-05
[1800,] 0.0001897178 0.0002003290 6.033787e-05
[1801,] 0.0001784769 0.0002225741 6.597248e-05
[1802,] 0.0002153719 0.0002282368 7.625544e-05
[1803,] 0.0001784938 0.0002221185 6.586200e-05
[1804,] 0.0001865590 0.0002308822 4.682831e-05
[1805,] 0.0001669351 0.0001620450 4.710818e-05
[1806,] 0.0001901394 0.0001902196 6.427692e-05
[1807,] 0.0001878611 0.0001784957 5.731068e-05
[1808,] 0.0001909443 0.0001865488 5.695067e-05
[1809,] 0.0001863092 0.0001837775 5.931354e-05
[1810,] 0.0001722648 0.0002030179 4.666043e-05
[1811,] 0.0002837201 0.0001774535 8.919750e-05
[1812,] 0.0002196753 0.0002105428 7.409448e-05
[1813,] 0.0001849337 0.0002147531 6.903566e-05
[1814,] 0.0002456804 0.0001937475 6.980710e-05
[1815,] 0.0002448920 0.0001914793 6.546265e-05
[1816,] 0.0001889017 0.0002145056 6.151051e-05
[1817,] 0.0001721433 0.0002032014 4.666569e-05
[1818,] 0.0001981715 0.0001924124 7.094013e-05
[1819,] 0.0001678711 0.0002234154 4.763329e-05
[1820,] 0.0002558825 0.0001654062 6.345963e-05
[1821,] 0.0002273632 0.0002134469 7.433150e-05
[1822,] 0.0002443730 0.0001916423 6.519505e-05
[1823,] 0.0001910060 0.0001861781 5.669742e-05
[1824,] 0.0002198997 0.0002096262 7.375958e-05
[1825,] 0.0001720780 0.0002045738 4.665388e-05
[1826,] 0.0001989316 0.0002132465 6.443352e-05
[1827,] 0.0001882524 0.0002090760 5.930375e-05
[1828,] 0.0001849350 0.0001900225 6.192785e-05
[1829,] 0.0001560651 0.0001895866 4.712095e-05
[1830,] 0.0001557124 0.0001850222 4.811910e-05
[1831,] 0.0001556615 0.0001821235 4.760459e-05
[1832,] 0.0001574011 0.0001717899 4.458576e-05
[1833,] 0.0001555896 0.0001838283 4.779991e-05
[1834,] 0.0001555074 0.0001824713 4.736330e-05
[1835,] 0.0001557231 0.0001820215 4.769220e-05
[1836,] 0.0001557840 0.0001816303 4.770472e-05
[1837,] 0.0001874647 0.0002237841 7.484626e-05
[1838,] 0.0001556886 0.0001825159 4.773921e-05
[1839,] 0.0001554822 0.0001827146 4.733837e-05
[1840,] 0.0001555495 0.0001815539 4.729755e-05
[1841,] 0.0001554627 0.0001805268 4.689092e-05
[1842,] 0.0001555475 0.0001816713 4.731438e-05
[1843,] 0.0002464122 0.0001909867 6.650274e-05
[1844,] 0.0001555523 0.0001823549 4.744030e-05
[1845,] 0.0001555478 0.0001817723 4.732609e-05
[1846,] 0.0001735235 0.0002074457 4.667374e-05
[1847,] 0.0001592226 0.0002272287 5.882958e-05
[1848,] 0.0001772338 0.0001692579 4.542419e-05
[1849,] 0.0002680901 0.0001917727 7.158968e-05
[1850,] 0.0001655097 0.0001604915 4.567666e-05
[1851,] 0.0002570587 0.0001907091 7.266487e-05
[1852,] 0.0002599286 0.0001910241 7.135249e-05
[1853,] 0.0001716512 0.0001617305 4.542782e-05
[1854,] 0.0001785365 0.0001874091 4.524025e-05
[1855,] 0.0002202214 0.0002025935 6.704558e-05
[1856,] 0.0002224152 0.0002017900 6.783537e-05
[1857,] 0.0002239376 0.0002024284 6.656613e-05
[1858,] 0.0002239527 0.0002024207 6.657194e-05
[1859,] 0.0002238153 0.0002024398 6.654240e-05
[1860,] 0.0002244120 0.0002023468 6.668161e-05
[1861,] 0.0002240307 0.0002024398 6.657453e-05
[1862,] 0.0002240944 0.0002027170 6.646814e-05
[1863,] 0.0002235814 0.0002029115 7.006467e-05
[1864,] 0.0002237796 0.0002024058 6.655258e-05
[1865,] 0.0002239220 0.0002023871 6.658338e-05
[1866,] 0.0002235446 0.0002024289 6.650758e-05
[1867,] 0.0002236072 0.0002024458 6.650979e-05
[1868,] 0.0002275365 0.0002018991 6.606653e-05
[1869,] 0.0002267032 0.0002034085 6.062813e-05
[1870,] 0.0002227278 0.0002019455 6.826859e-05
[1871,] 0.0002273136 0.0002612715 6.374149e-05
[1872,] 0.0003373968 0.0002350303 1.854853e-04
[1873,] 0.0001879726 0.0002024760 7.129914e-05
[1874,] 0.0003226054 0.0002335996 1.729590e-04
[1875,] 0.0001889397 0.0001908681 6.692394e-05
[1876,] 0.0001703079 0.0001733950 5.308383e-05
[1877,] 0.0001840749 0.0001983266 6.677285e-05
[1878,] 0.0001792383 0.0001779322 4.633636e-05
[1879,] 0.0001794563 0.0001786494 4.624051e-05
[1880,] 0.0001955784 0.0001798719 6.479054e-05
[1881,] 0.0003340186 0.0001762800 1.039201e-04
[1882,] 0.0002211054 0.0002019790 6.798297e-05
[1883,] 0.0001912598 0.0001850775 6.524632e-05
[1884,] 0.0003366010 0.0001717634 9.627736e-05
[1885,] 0.0001826314 0.0001960496 5.718518e-05
[1886,] 0.0002292690 0.0002126516 6.905860e-05
[1887,] 0.0001847737 0.0001867594 5.597554e-05
[1888,] 0.0003398617 0.0001729649 9.941947e-05
[1889,] 0.0003451268 0.0001728303 1.002924e-04
[1890,] 0.0001823259 0.0001911967 5.550628e-05
[1891,] 0.0001822981 0.0001940062 5.598321e-05
[1892,] 0.0002244500 0.0002130865 7.193103e-05
[1893,] 0.0001823773 0.0001935516 5.625317e-05
[1894,] 0.0002000039 0.0001841743 6.168570e-05
[1895,] 0.0001825409 0.0001890127 5.534927e-05
[1896,] 0.0001830967 0.0001882468 5.558987e-05
[1897,] 0.0003202474 0.0002095130 1.335263e-04
[1898,] 0.0002267595 0.0002234902 6.560589e-05
[1899,] 0.0001844196 0.0001899645 4.586817e-05
[1900,] 0.0001824593 0.0001909905 5.568149e-05
[1901,] 0.0002846683 0.0001974030 1.016676e-04
[1902,] 0.0002665824 0.0001767045 7.827360e-05
[1903,] 0.0002317896 0.0002194022 6.691838e-05
[1904,] 0.0001808347 0.0002007804 6.034490e-05
[1905,] 0.0004768600 0.0001987211 1.972786e-04
[1906,] 0.0004229574 0.0002390040 2.545703e-04
[1907,] 0.0002796006 0.0002420084 1.532521e-04
[1908,] 0.0001673583 0.0001660546 4.755130e-05
[1909,] 0.0002219109 0.0002105645 7.543911e-05
[1910,] 0.0002381371 0.0002174964 7.249239e-05
[1911,] 0.0002222200 0.0002097954 7.508932e-05
[1912,] 0.0004737768 0.0002147061 2.273388e-04
[1913,] 0.0004445226 0.0001873702 1.608370e-04
[1914,] 0.0002147872 0.0001817323 5.936618e-05
[1915,] 0.0004242054 0.0002159176 2.128210e-04
[1916,] 0.0002089110 0.0002459546 7.616854e-05
[1917,] 0.0002392913 0.0006822473 4.445952e-04
[1918,] 0.0002240014 0.0001921949 6.451133e-05
```
