## Supplementary material for "Characterization of shared and ancestry-specific signals driving complex traits using multi-ancestry fine-mapping": s1_data.bim

```
8	chr8:65512075:A:AG	0	65512075	AG	A
8	chr8:65513545:G:A	0	65513545	A	G
8	chr8:65513697:G:A	0	65513697	A	G
8	chr8:65515933:A:T	0	65515933	T	A
8	chr8:65517489:G:A	0	65517489	A	G
8	chr8:65517543:T:G	0	65517543	G	T
8	chr8:65518513:T:C	0	65518513	C	T
8	chr8:65519943:T:C	0	65519943	C	T
8	chr8:65519974:G:A	0	65519974	A	G
8	chr8:65521561:T:C	0	65521561	C	T
8	chr8:65523123:T:C	0	65523123	C	T
8	chr8:65524383:T:C	0	65524383	C	T
8	chr8:65524469:A:G	0	65524469	G	A
8	chr8:65524863:C:T	0	65524863	T	C
8	chr8:65525783:A:G	0	65525783	G	A
8	chr8:65526313:G:A	0	65526313	A	G
8	chr8:65526607:A:G	0	65526607	G	A
8	chr8:65527180:C:T	0	65527180	T	C
8	chr8:65527316:T:C	0	65527316	C	T
8	chr8:65528358:G:T	0	65528358	T	G
8	chr8:65528427:A:C	0	65528427	C	A
8	chr8:65528547:T:C	0	65528547	C	T
8	chr8:65529020:T:C	0	65529020	C	T
8	chr8:65529833:A:G	0	65529833	G	A
8	chr8:65531142:T:C	0	65531142	C	T
8	chr8:65531677:G:A	0	65531677	A	G
8	chr8:65532480:T:C	0	65532480	C	T
8	chr8:65532531:G:A	0	65532531	A	G
8	chr8:65532608:A:C	0	65532608	C	A
8	chr8:65532627:G:T	0	65532627	T	G
8	chr8:65532942:G:A	0	65532942	A	G
8	chr8:65533534:A:G	0	65533534	G	A
8	chr8:65533666:G:A	0	65533666	A	G
8	chr8:65534807:G:A	0	65534807	A	G
8	chr8:65535487:G:A	0	65535487	A	G
8	chr8:65535642:A:C	0	65535642	C	A
8	chr8:65535715:A:G	0	65535715	G	A
8	chr8:65535907:GCCAAAACCCA:G	0	65535907	G	GCCAAAACCCA
8	chr8:65536129:T:C	0	65536129	C	T
8	chr8:65536414:C:A	0	65536414	A	C
8	chr8:65537079:G:A	0	65537079	A	G
8	chr8:65537222:T:G	0	65537222	G	T
8	chr8:65537535:C:T	0	65537535	T	C
8	chr8:65538212:A:G	0	65538212	G	A
8	chr8:65538959:C:T	0	65538959	T	C
8	chr8:65539257:T:A	0	65539257	A	T
8	chr8:65539922:T:C	0	65539922	C	T
8	chr8:65540080:A:G	0	65540080	G	A
8	chr8:65540190:A:T	0	65540190	T	A
8	chr8:65540256:T:C	0	65540256	C	T
8	chr8:65540270:A:C	0	65540270	C	A
8	chr8:65540695:G:T	0	65540695	T	G
8	chr8:65541627:C:T	0	65541627	T	C
8	chr8:65543150:T:C	0	65543150	C	T
8	chr8:65543194:C:T	0	65543194	T	C
8	chr8:65544306:C:T	0	65544306	T	C
8	chr8:65544386:G:A	0	65544386	A	G
8	chr8:65544399:C:T	0	65544399	T	C
8	chr8:65544471:T:C	0	65544471	C	T
8	chr8:65544589:G:A	0	65544589	A	G
8	chr8:65545111:G:C	0	65545111	C	G
8	chr8:65545361:C:T	0	65545361	T	C
8	chr8:65545511:T:C	0	65545511	C	T
8	chr8:65545679:T:C	0	65545679	C	T
8	chr8:65545764:G:A	0	65545764	A	G
8	chr8:65546780:C:T	0	65546780	T	C
8	chr8:65547340:A:G	0	65547340	G	A
8	chr8:65548250:T:C	0	65548250	C	T
8	chr8:65548491:G:A	0	65548491	A	G
8	chr8:65548662:T:C	0	65548662	C	T
8	chr8:65548663:G:A	0	65548663	A	G
8	chr8:65549046:T:A	0	65549046	A	T
8	chr8:65549808:G:A	0	65549808	A	G
8	chr8:65550247:T:C	0	65550247	C	T
8	chr8:65550284:C:A	0	65550284	A	C
8	chr8:65550328:A:G	0	65550328	G	A
8	chr8:65550581:G:T	0	65550581	T	G
8	chr8:65550979:G:T	0	65550979	T	G
8	chr8:65551073:C:T	0	65551073	T	C
8	chr8:65551230:A:G	0	65551230	G	A
8	chr8:65551232:A:G	0	65551232	G	A
8	chr8:65551379:A:T	0	65551379	T	A
8	chr8:65551978:A:G	0	65551978	G	A
8	chr8:65552095:A:C	0	65552095	C	A
8	chr8:65554070:G:A	0	65554070	A	G
8	chr8:65555472:T:C	0	65555472	C	T
8	chr8:65556593:A:G	0	65556593	G	A
8	chr8:65556597:C:A	0	65556597	A	C
8	chr8:65556962:G:A	0	65556962	A	G
8	chr8:65556965:C:T	0	65556965	T	C
8	chr8:65557691:T:C	0	65557691	C	T
8	chr8:65557846:G:A	0	65557846	A	G
8	chr8:65558008:A:G	0	65558008	G	A
8	chr8:65558508:G:A	0	65558508	A	G
8	chr8:65558727:G:A	0	65558727	A	G
8	chr8:65558956:T:C	0	65558956	C	T
8	chr8:65558999:A:G	0	65558999	G	A
8	chr8:65559337:G:A	0	65559337	A	G
8	chr8:65559601:A:G	0	65559601	G	A
8	chr8:65559944:A:G	0	65559944	G	A
8	chr8:65560557:G:A	0	65560557	A	G
8	chr8:65560670:GGT:G	0	65560670	G	GGT
8	chr8:65560939:A:G	0	65560939	G	A
8	chr8:65561767:C:T	0	65561767	T	C
8	chr8:65561962:A:G	0	65561962	G	A
8	chr8:65562224:A:G	0	65562224	G	A
8	chr8:65562352:T:C	0	65562352	C	T
8	chr8:65562495:T:C	0	65562495	C	T
8	chr8:65562547:T:C	0	65562547	C	T
8	chr8:65563693:G:T	0	65563693	T	G
8	chr8:65563728:A:G	0	65563728	G	A
8	chr8:65564342:T:C	0	65564342	C	T
8	chr8:65564433:A:G	0	65564433	G	A
8	chr8:65564568:T:C	0	65564568	C	T
8	chr8:65565592:C:T	0	65565592	T	C
8	chr8:65566040:T:C	0	65566040	C	T
8	chr8:65566288:T:A	0	65566288	A	T
8	chr8:65568088:C:T	0	65568088	T	C
8	chr8:65568127:G:A	0	65568127	A	G
8	chr8:65568328:A:C	0	65568328	C	A
8	chr8:65568387:G:A	0	65568387	A	G
8	chr8:65568713:C:G	0	65568713	G	C
8	chr8:65568870:A:G	0	65568870	G	A
8	chr8:65569760:T:G	0	65569760	G	T
8	chr8:65569763:A:G	0	65569763	G	A
8	chr8:65570114:T:G	0	65570114	G	T
8	chr8:65570202:C:T	0	65570202	T	C
8	chr8:65570452:T:C	0	65570452	C	T
8	chr8:65571204:A:G	0	65571204	G	A
8	chr8:65571792:G:A	0	65571792	A	G
8	chr8:65573033:A:AT	0	65573033	AT	A
8	chr8:65573559:T:C	0	65573559	C	T
8	chr8:65573760:C:T	0	65573760	T	C
8	chr8:65573953:T:C	0	65573953	C	T
8	chr8:65574165:C:A	0	65574165	A	C
8	chr8:65574287:T:C	0	65574287	C	T
8	chr8:65574371:T:C	0	65574371	C	T
8	chr8:65574385:G:T	0	65574385	T	G
8	chr8:65574458:C:T	0	65574458	T	C
8	chr8:65574547:C:T	0	65574547	T	C
8	chr8:65574845:G:A	0	65574845	A	G
8	chr8:65574868:C:T	0	65574868	T	C
8	chr8:65576225:GT:G	0	65576225	G	GT
8	chr8:65577039:C:A	0	65577039	A	C
8	chr8:65577486:A:G	0	65577486	G	A
8	chr8:65577988:TTTTTTTC:T	0	65577988	T	TTTTTTTC
8	chr8:65578207:C:G	0	65578207	G	C
8	chr8:65579130:G:A	0	65579130	A	G
8	chr8:65579714:C:T	0	65579714	T	C
8	chr8:65580011:C:A	0	65580011	A	C
8	chr8:65580263:G:A	0	65580263	A	G
8	chr8:65580520:T:C	0	65580520	C	T
8	chr8:65580810:C:A	0	65580810	A	C
8	chr8:65583246:G:A	0	65583246	A	G
8	chr8:65583733:G:A	0	65583733	A	G
8	chr8:65584849:T:C	0	65584849	C	T
8	chr8:65585098:A:G	0	65585098	G	A
8	chr8:65585325:G:A	0	65585325	A	G
8	chr8:65586293:C:T	0	65586293	T	C
8	chr8:65586522:A:G	0	65586522	G	A
8	chr8:65586628:C:T	0	65586628	T	C
8	chr8:65586991:G:A	0	65586991	A	G
8	chr8:65587141:C:T	0	65587141	T	C
8	chr8:65587230:T:C	0	65587230	C	T
8	chr8:65587267:C:T	0	65587267	T	C
8	chr8:65587754:A:G	0	65587754	G	A
8	chr8:65588941:AG:A	0	65588941	A	AG
8	chr8:65589129:A:G	0	65589129	G	A
8	chr8:65590496:G:T	0	65590496	T	G
8	chr8:65590711:C:T	0	65590711	T	C
8	chr8:65591328:A:G	0	65591328	G	A
8	chr8:65591459:A:T	0	65591459	T	A
8	chr8:65591537:C:A	0	65591537	A	C
8	chr8:65592378:C:CATA	0	65592378	CATA	C
8	chr8:65592592:A:C	0	65592592	C	A
8	chr8:65592869:T:C	0	65592869	C	T
8	chr8:65593497:CA:C	0	65593497	C	CA
8	chr8:65593753:G:T	0	65593753	T	G
8	chr8:65593982:A:G	0	65593982	G	A
8	chr8:65594200:T:C	0	65594200	C	T
8	chr8:65594546:G:A	0	65594546	A	G
8	chr8:65595260:A:G	0	65595260	G	A
8	chr8:65595380:T:C	0	65595380	C	T
8	chr8:65595976:A:T	0	65595976	T	A
8	chr8:65596101:C:T	0	65596101	T	C
8	chr8:65596559:C:T	0	65596559	T	C
8	chr8:65597229:C:T	0	65597229	T	C
8	chr8:65597296:C:T	0	65597296	T	C
8	chr8:65598758:A:G	0	65598758	G	A
8	chr8:65598779:T:G	0	65598779	G	T
8	chr8:65599040:C:A	0	65599040	A	C
8	chr8:65600179:T:C	0	65600179	C	T
8	chr8:65600532:T:C	0	65600532	C	T
8	chr8:65600930:A:C	0	65600930	C	A
8	chr8:65601100:A:G	0	65601100	G	A
8	chr8:65601240:A:G	0	65601240	G	A
8	chr8:65601497:A:G	0	65601497	G	A
8	chr8:65602397:T:C	0	65602397	C	T
8	chr8:65603548:G:A	0	65603548	A	G
8	chr8:65603630:A:G	0	65603630	G	A
8	chr8:65603753:C:T	0	65603753	T	C
8	chr8:65605219:T:C	0	65605219	C	T
8	chr8:65605251:C:T	0	65605251	T	C
8	chr8:65605314:T:C	0	65605314	C	T
8	chr8:65606227:G:A	0	65606227	A	G
8	chr8:65606392:T:G	0	65606392	G	T
8	chr8:65606766:A:G	0	65606766	G	A
8	chr8:65607024:C:T	0	65607024	T	C
8	chr8:65609204:G:A	0	65609204	A	G
8	chr8:65609261:C:A	0	65609261	A	C
8	chr8:65610263:T:A	0	65610263	A	T
8	chr8:65610567:C:T	0	65610567	T	C
8	chr8:65610627:G:A	0	65610627	A	G
8	chr8:65611036:C:T	0	65611036	T	C
8	chr8:65611564:C:A	0	65611564	A	C
8	chr8:65611649:T:C	0	65611649	C	T
8	chr8:65611810:G:A	0	65611810	A	G
8	chr8:65611843:A:G	0	65611843	G	A
8	chr8:65612028:C:T	0	65612028	T	C
8	chr8:65612669:C:G	0	65612669	G	C
8	chr8:65613630:C:T	0	65613630	T	C
8	chr8:65613712:A:T	0	65613712	T	A
8	chr8:65616279:C:T	0	65616279	T	C
8	chr8:65616369:G:A	0	65616369	A	G
8	chr8:65616422:G:C	0	65616422	C	G
8	chr8:65616465:C:T	0	65616465	T	C
8	chr8:65617408:A:C	0	65617408	C	A
8	chr8:65617568:C:G	0	65617568	G	C
8	chr8:65617593:G:A	0	65617593	A	G
8	chr8:65617763:C:T	0	65617763	T	C
8	chr8:65617834:T:C	0	65617834	C	T
8	chr8:65618009:G:A	0	65618009	A	G
8	chr8:65618104:T:C	0	65618104	C	T
8	chr8:65618147:C:T	0	65618147	T	C
8	chr8:65618150:G:A	0	65618150	A	G
8	chr8:65618157:A:G	0	65618157	G	A
8	chr8:65618423:G:A	0	65618423	A	G
8	chr8:65618710:T:C	0	65618710	C	T
8	chr8:65618997:C:T	0	65618997	T	C
8	chr8:65619394:T:C	0	65619394	C	T
8	chr8:65619668:A:G	0	65619668	G	A
8	chr8:65620388:G:A	0	65620388	A	G
8	chr8:65621071:C:T	0	65621071	T	C
8	chr8:65621391:A:G	0	65621391	G	A
8	chr8:65621561:T:G	0	65621561	G	T
8	chr8:65621562:G:A	0	65621562	A	G
8	chr8:65621680:T:C	0	65621680	C	T
8	chr8:65622787:G:A	0	65622787	A	G
8	chr8:65623081:G:A	0	65623081	A	G
8	chr8:65623165:G:A	0	65623165	A	G
8	chr8:65623938:T:C	0	65623938	C	T
8	chr8:65625919:A:G	0	65625919	G	A
8	chr8:65627023:TA:T	0	65627023	T	TA
8	chr8:65627563:AT:A	0	65627563	A	AT
8	chr8:65627670:TTA:T	0	65627670	T	TTA
8	chr8:65627672:A:C	0	65627672	C	A
8	chr8:65627683:C:T	0	65627683	T	C
8	chr8:65628247:T:C	0	65628247	C	T
8	chr8:65629401:A:G	0	65629401	G	A
8	chr8:65629577:G:T	0	65629577	T	G
8	chr8:65630042:G:A	0	65630042	A	G
8	chr8:65630202:T:C	0	65630202	C	T
8	chr8:65630504:T:C	0	65630504	C	T
8	chr8:65631423:G:A	0	65631423	A	G
8	chr8:65631434:G:A	0	65631434	A	G
8	chr8:65631742:C:T	0	65631742	T	C
8	chr8:65632507:G:T	0	65632507	T	G
8	chr8:65633891:C:G	0	65633891	G	C
8	chr8:65634358:C:A	0	65634358	A	C
8	chr8:65634840:T:C	0	65634840	C	T
8	chr8:65634857:G:A	0	65634857	A	G
8	chr8:65635496:A:G	0	65635496	G	A
8	chr8:65636012:T:G	0	65636012	G	T
8	chr8:65637129:T:C	0	65637129	C	T
8	chr8:65637434:A:T	0	65637434	T	A
8	chr8:65637505:G:C	0	65637505	C	G
8	chr8:65637550:T:C	0	65637550	C	T
8	chr8:65638364:G:A	0	65638364	A	G
8	chr8:65639285:T:G	0	65639285	G	T
8	chr8:65639544:C:T	0	65639544	T	C
8	chr8:65640080:G:A	0	65640080	A	G
8	chr8:65641526:C:T	0	65641526	T	C
8	chr8:65642517:T:C	0	65642517	C	T
8	chr8:65642927:TTCA:CTCA	0	65642927	CTCA	TTCA
8	chr8:65643207:C:G	0	65643207	G	C
8	chr8:65643583:G:T	0	65643583	T	G
8	chr8:65643647:T:C	0	65643647	C	T
8	chr8:65643952:C:T	0	65643952	T	C
8	chr8:65644433:C:T	0	65644433	T	C
8	chr8:65644630:G:A	0	65644630	A	G
8	chr8:65645030:G:A	0	65645030	A	G
8	chr8:65645297:C:T	0	65645297	T	C
8	chr8:65645298:T:C	0	65645298	C	T
8	chr8:65645631:T:G	0	65645631	G	T
8	chr8:65645965:T:C	0	65645965	C	T
8	chr8:65646774:C:T	0	65646774	T	C
8	chr8:65646994:G:A	0	65646994	A	G
8	chr8:65647173:A:G	0	65647173	G	A
8	chr8:65648626:G:T	0	65648626	T	G
8	chr8:65648662:A:G	0	65648662	G	A
8	chr8:65648666:G:A	0	65648666	A	G
8	chr8:65648699:T:C	0	65648699	C	T
8	chr8:65649064:TAAAAC:T	0	65649064	T	TAAAAC
8	chr8:65649273:C:T	0	65649273	T	C
8	chr8:65649317:T:C	0	65649317	C	T
8	chr8:65649463:T:C	0	65649463	C	T
8	chr8:65649524:T:A	0	65649524	A	T
8	chr8:65649875:G:A	0	65649875	A	G
8	chr8:65650258:C:T	0	65650258	T	C
8	chr8:65650467:T:C	0	65650467	C	T
8	chr8:65651000:T:TG	0	65651000	TG	T
8	chr8:65651302:TGA:T	0	65651302	T	TGA
8	chr8:65652362:G:A	0	65652362	A	G
8	chr8:65652937:C:T	0	65652937	T	C
8	chr8:65653168:G:A	0	65653168	A	G
8	chr8:65653230:C:T	0	65653230	T	C
8	chr8:65653233:G:T	0	65653233	T	G
8	chr8:65653266:T:C	0	65653266	C	T
8	chr8:65653327:T:C	0	65653327	C	T
8	chr8:65653988:G:A	0	65653988	A	G
8	chr8:65654255:T:G	0	65654255	G	T
8	chr8:65654478:T:C	0	65654478	C	T
8	chr8:65655341:A:G	0	65655341	G	A
8	chr8:65655596:G:A	0	65655596	A	G
8	chr8:65656187:ACT:A	0	65656187	A	ACT
8	chr8:65656266:G:A	0	65656266	A	G
8	chr8:65656540:T:C	0	65656540	C	T
8	chr8:65657122:T:C	0	65657122	C	T
8	chr8:65657331:A:C	0	65657331	C	A
8	chr8:65657496:A:C	0	65657496	C	A
8	chr8:65658095:ATCT:A	0	65658095	A	ATCT
8	chr8:65658132:C:T	0	65658132	T	C
8	chr8:65658473:G:A	0	65658473	A	G
8	chr8:65658695:T:C	0	65658695	C	T
8	chr8:65659083:G:A	0	65659083	A	G
8	chr8:65659456:C:T	0	65659456	T	C
8	chr8:65659498:G:A	0	65659498	A	G
8	chr8:65660215:T:C	0	65660215	C	T
8	chr8:65660375:T:C	0	65660375	C	T
8	chr8:65660705:G:A	0	65660705	A	G
8	chr8:65661050:T:A	0	65661050	A	T
8	chr8:65661103:A:G	0	65661103	G	A
8	chr8:65661378:C:T	0	65661378	T	C
8	chr8:65661512:C:T	0	65661512	T	C
8	chr8:65662874:A:C	0	65662874	C	A
8	chr8:65662924:G:A	0	65662924	A	G
8	chr8:65663246:C:T	0	65663246	T	C
8	chr8:65664615:T:G	0	65664615	G	T
8	chr8:65664839:T:C	0	65664839	C	T
8	chr8:65665914:TA:T	0	65665914	T	TA
8	chr8:65665930:T:C	0	65665930	C	T
8	chr8:65666105:T:A	0	65666105	A	T
8	chr8:65666295:T:TA	0	65666295	TA	T
8	chr8:65666526:G:A	0	65666526	A	G
8	chr8:65666997:A:G	0	65666997	G	A
8	chr8:65667010:C:A	0	65667010	A	C
8	chr8:65667208:A:G	0	65667208	G	A
8	chr8:65667461:C:G	0	65667461	G	C
8	chr8:65667722:T:C	0	65667722	C	T
8	chr8:65668400:T:C	0	65668400	C	T
8	chr8:65668477:C:T	0	65668477	T	C
8	chr8:65668823:T:A	0	65668823	A	T
8	chr8:65672033:G:A	0	65672033	A	G
8	chr8:65674320:A:T	0	65674320	T	A
8	chr8:65676230:A:C	0	65676230	C	A
8	chr8:65676978:G:A	0	65676978	A	G
8	chr8:65677409:G:A	0	65677409	A	G
8	chr8:65678570:A:G	0	65678570	G	A
8	chr8:65678815:A:G	0	65678815	G	A
8	chr8:65679003:G:A	0	65679003	A	G
8	chr8:65679094:C:T	0	65679094	T	C
8	chr8:65679862:T:C	0	65679862	C	T
8	chr8:65679960:C:A	0	65679960	A	C
8	chr8:65680690:G:A	0	65680690	A	G
8	chr8:65683412:G:A	0	65683412	A	G
8	chr8:65684059:G:A	0	65684059	A	G
8	chr8:65684085:A:G	0	65684085	G	A
8	chr8:65685107:T:C	0	65685107	C	T
8	chr8:65685969:G:A	0	65685969	A	G
8	chr8:65687998:A:G	0	65687998	G	A
8	chr8:65688675:A:G	0	65688675	G	A
8	chr8:65689102:G:A	0	65689102	A	G
8	chr8:65690367:T:C	0	65690367	C	T
8	chr8:65690551:T:C	0	65690551	C	T
8	chr8:65691640:A:G	0	65691640	G	A
8	chr8:65692355:T:C	0	65692355	C	T
8	chr8:65692793:T:A	0	65692793	A	T
8	chr8:65694434:G:A	0	65694434	A	G
8	chr8:65694984:G:A	0	65694984	A	G
8	chr8:65696938:A:G	0	65696938	G	A
8	chr8:65697314:A:G	0	65697314	G	A
8	chr8:65697740:G:A	0	65697740	A	G
8	chr8:65698382:C:T	0	65698382	T	C
8	chr8:65699182:C:T	0	65699182	T	C
8	chr8:65699381:A:G	0	65699381	G	A
8	chr8:65699572:C:A	0	65699572	A	C
8	chr8:65700272:G:A	0	65700272	A	G
8	chr8:65700451:G:A	0	65700451	A	G
8	chr8:65702263:TTTTCTTTTCTTTG:T	0	65702263	T	TTTTCTTTTCTTTG
8	chr8:65702484:G:C	0	65702484	C	G
8	chr8:65709176:G:A	0	65709176	A	G
8	chr8:65710996:G:T	0	65710996	T	G
8	chr8:65711997:A:G	0	65711997	G	A
8	chr8:65712889:G:A	0	65712889	A	G
8	chr8:65713401:G:A	0	65713401	A	G
8	chr8:65713921:G:C	0	65713921	C	G
8	chr8:65714076:CACT:C	0	65714076	C	CACT
8	chr8:65714174:A:G	0	65714174	G	A
8	chr8:65714196:A:G	0	65714196	G	A
8	chr8:65714386:G:C	0	65714386	C	G
8	chr8:65714449:A:G	0	65714449	G	A
8	chr8:65714544:C:T	0	65714544	T	C
8	chr8:65715605:C:T	0	65715605	T	C
8	chr8:65715715:G:A	0	65715715	A	G
8	chr8:65715809:C:A	0	65715809	A	C
8	chr8:65715879:C:T	0	65715879	T	C
8	chr8:65716617:G:A	0	65716617	A	G
8	chr8:65716909:T:C	0	65716909	C	T
8	chr8:65718665:T:C	0	65718665	C	T
8	chr8:65719737:C:T	0	65719737	T	C
8	chr8:65719982:C:T	0	65719982	T	C
8	chr8:65720031:T:C	0	65720031	C	T
8	chr8:65720804:G:A	0	65720804	A	G
8	chr8:65721110:CCT:C	0	65721110	C	CCT
8	chr8:65721354:T:C	0	65721354	C	T
8	chr8:65722436:C:T	0	65722436	T	C
8	chr8:65722883:A:G	0	65722883	G	A
8	chr8:65725666:G:A	0	65725666	A	G
8	chr8:65726325:C:T	0	65726325	T	C
8	chr8:65726487:A:G	0	65726487	G	A
8	chr8:65727498:A:G	0	65727498	G	A
8	chr8:65727855:C:A	0	65727855	A	C
8	chr8:65728639:ATAAAGCATACTGCATATAAAGCAATCTC:A	0	65728639	A	ATAAAGCATACTGCATATAAAGCAATCTC
8	chr8:65730670:G:A	0	65730670	A	G
8	chr8:65732060:A:G	0	65732060	G	A
8	chr8:65732478:G:A	0	65732478	A	G
8	chr8:65732624:T:C	0	65732624	C	T
8	chr8:65732728:T:G	0	65732728	G	T
8	chr8:65733314:G:A	0	65733314	A	G
8	chr8:65733357:C:T	0	65733357	T	C
8	chr8:65734117:G:A	0	65734117	A	G
8	chr8:65734780:T:C	0	65734780	C	T
8	chr8:65735628:A:G	0	65735628	G	A
8	chr8:65735750:C:T	0	65735750	T	C
8	chr8:65736943:C:T	0	65736943	T	C
8	chr8:65737286:A:G	0	65737286	G	A
8	chr8:65737543:T:C	0	65737543	C	T
8	chr8:65738274:C:CAA	0	65738274	CAA	C
8	chr8:65738631:C:T	0	65738631	T	C
8	chr8:65738680:G:A	0	65738680	A	G
8	chr8:65738681:C:T	0	65738681	T	C
8	chr8:65739068:A:G	0	65739068	G	A
8	chr8:65740252:C:T	0	65740252	T	C
8	chr8:65740454:A:G	0	65740454	G	A
8	chr8:65740737:C:A	0	65740737	A	C
8	chr8:65740846:T:C	0	65740846	C	T
8	chr8:65742468:T:C	0	65742468	C	T
8	chr8:65742929:G:A	0	65742929	A	G
8	chr8:65745530:G:T	0	65745530	T	G
8	chr8:65746030:G:A	0	65746030	A	G
8	chr8:65748839:G:A	0	65748839	A	G
8	chr8:65749216:A:T	0	65749216	T	A
8	chr8:65749237:T:C	0	65749237	C	T
8	chr8:65749902:A:G	0	65749902	G	A
8	chr8:65751541:A:G	0	65751541	G	A
8	chr8:65751557:A:G	0	65751557	G	A
8	chr8:65752874:A:T	0	65752874	T	A
8	chr8:65753907:T:G	0	65753907	G	T
8	chr8:65754023:G:T	0	65754023	T	G
8	chr8:65755615:T:C	0	65755615	C	T
8	chr8:65757172:G:A	0	65757172	A	G
8	chr8:65758035:T:C	0	65758035	C	T
8	chr8:65758252:C:T	0	65758252	T	C
8	chr8:65759273:C:G	0	65759273	G	C
8	chr8:65759977:C:T	0	65759977	T	C
8	chr8:65760199:T:C	0	65760199	C	T
8	chr8:65760219:A:AAC	0	65760219	AAC	A
8	chr8:65761121:G:A	0	65761121	A	G
8	chr8:65763973:A:T	0	65763973	T	A
8	chr8:65764804:C:T	0	65764804	T	C
8	chr8:65765421:G:A	0	65765421	A	G
8	chr8:65765794:A:C	0	65765794	C	A
8	chr8:65766091:G:A	0	65766091	A	G
8	chr8:65766594:T:A	0	65766594	A	T
8	chr8:65766986:A:C	0	65766986	C	A
8	chr8:65768827:G:C	0	65768827	C	G
8	chr8:65769789:A:G	0	65769789	G	A
8	chr8:65769957:ATTT:A	0	65769957	A	ATTT
8	chr8:65770507:C:T	0	65770507	T	C
8	chr8:65771404:T:C	0	65771404	C	T
8	chr8:65771455:C:T	0	65771455	T	C
8	chr8:65771601:C:T	0	65771601	T	C
8	chr8:65772009:G:A	0	65772009	A	G
8	chr8:65772373:T:C	0	65772373	C	T
8	chr8:65772731:C:T	0	65772731	T	C
8	chr8:65773338:A:C	0	65773338	C	A
8	chr8:65773852:T:C	0	65773852	C	T
8	chr8:65775151:G:T	0	65775151	T	G
8	chr8:65775650:C:T	0	65775650	T	C
8	chr8:65775670:A:C	0	65775670	C	A
8	chr8:65778559:G:A	0	65778559	A	G
8	chr8:65778587:A:G	0	65778587	G	A
8	chr8:65778705:C:G	0	65778705	G	C
8	chr8:65779699:T:A	0	65779699	A	T
8	chr8:65779776:C:T	0	65779776	T	C
8	chr8:65781308:G:A	0	65781308	A	G
8	chr8:65781388:T:C	0	65781388	C	T
8	chr8:65783742:GT:G	0	65783742	G	GT
8	chr8:65784476:T:A	0	65784476	A	T
8	chr8:65784722:T:C	0	65784722	C	T
8	chr8:65784831:A:T	0	65784831	T	A
8	chr8:65785815:G:A	0	65785815	A	G
8	chr8:65785859:C:T	0	65785859	T	C
8	chr8:65786869:T:A	0	65786869	A	T
8	chr8:65787760:T:C	0	65787760	C	T
8	chr8:65788469:G:A	0	65788469	A	G
8	chr8:65791463:C:T	0	65791463	T	C
8	chr8:65791777:T:C	0	65791777	C	T
8	chr8:65792016:C:A	0	65792016	A	C
8	chr8:65792670:A:G	0	65792670	G	A
8	chr8:65792702:T:C	0	65792702	C	T
8	chr8:65793622:T:C	0	65793622	C	T
8	chr8:65793746:A:G	0	65793746	G	A
8	chr8:65793795:C:T	0	65793795	T	C
8	chr8:65793798:C:A	0	65793798	A	C
8	chr8:65793915:A:G	0	65793915	G	A
8	chr8:65794254:GTCTT:G	0	65794254	G	GTCTT
8	chr8:65796116:A:C	0	65796116	C	A
8	chr8:65796459:C:T	0	65796459	T	C
8	chr8:65796545:C:CT	0	65796545	CT	C
8	chr8:65796903:G:A	0	65796903	A	G
8	chr8:65797160:A:G	0	65797160	G	A
8	chr8:65798036:T:C	0	65798036	C	T
8	chr8:65798456:C:T	0	65798456	T	C
8	chr8:65798634:G:A	0	65798634	A	G
8	chr8:65798690:G:C	0	65798690	C	G
8	chr8:65799266:C:T	0	65799266	T	C
8	chr8:65799601:C:T	0	65799601	T	C
8	chr8:65799668:G:A	0	65799668	A	G
8	chr8:65799706:C:T	0	65799706	T	C
8	chr8:65799766:A:C	0	65799766	C	A
8	chr8:65799846:G:A	0	65799846	A	G
8	chr8:65799873:T:C	0	65799873	C	T
8	chr8:65800033:C:T	0	65800033	T	C
8	chr8:65800084:A:AGAT	0	65800084	AGAT	A
8	chr8:65800449:A:T	0	65800449	T	A
8	chr8:65800931:T:C	0	65800931	C	T
8	chr8:65801206:T:C	0	65801206	C	T
8	chr8:65802279:A:G	0	65802279	G	A
8	chr8:65803245:T:C	0	65803245	C	T
8	chr8:65805312:T:C	0	65805312	C	T
8	chr8:65805492:T:A	0	65805492	A	T
8	chr8:65805698:G:A	0	65805698	A	G
8	chr8:65805700:A:G	0	65805700	G	A
8	chr8:65806257:G:A	0	65806257	A	G
8	chr8:65806524:A:T	0	65806524	T	A
8	chr8:65806635:C:T	0	65806635	T	C
8	chr8:65807171:G:A	0	65807171	A	G
8	chr8:65807358:G:C	0	65807358	C	G
8	chr8:65807515:T:G	0	65807515	G	T
8	chr8:65807822:C:T	0	65807822	T	C
8	chr8:65807862:G:A	0	65807862	A	G
8	chr8:65808003:A:G	0	65808003	G	A
8	chr8:65808114:A:G	0	65808114	G	A
8	chr8:65808591:T:C	0	65808591	C	T
8	chr8:65809391:AG:A	0	65809391	A	AG
8	chr8:65809969:C:T	0	65809969	T	C
8	chr8:65810075:T:C	0	65810075	C	T
8	chr8:65810146:AC:A	0	65810146	A	AC
8	chr8:65810414:T:C	0	65810414	C	T
8	chr8:65810503:A:C	0	65810503	C	A
8	chr8:65810674:A:G	0	65810674	G	A
8	chr8:65811113:G:A	0	65811113	A	G
8	chr8:65812192:G:A	0	65812192	A	G
8	chr8:65812370:C:A	0	65812370	A	C
8	chr8:65813312:A:G	0	65813312	G	A
8	chr8:65814050:A:G	0	65814050	G	A
8	chr8:65815572:T:G	0	65815572	G	T
8	chr8:65815642:CTACA:C	0	65815642	C	CTACA
8	chr8:65816338:A:T	0	65816338	T	A
8	chr8:65817019:G:A	0	65817019	A	G
8	chr8:65817037:T:C	0	65817037	C	T
8	chr8:65817058:T:C	0	65817058	C	T
8	chr8:65817250:TCTC:T	0	65817250	T	TCTC
8	chr8:65817356:C:A	0	65817356	A	C
8	chr8:65817814:G:A	0	65817814	A	G
8	chr8:65817843:C:G	0	65817843	G	C
8	chr8:65818976:A:G	0	65818976	G	A
8	chr8:65819102:A:G	0	65819102	G	A
8	chr8:65819243:G:T	0	65819243	T	G
8	chr8:65819334:T:C	0	65819334	C	T
8	chr8:65819800:T:C	0	65819800	C	T
8	chr8:65819826:T:C	0	65819826	C	T
8	chr8:65820070:A:T	0	65820070	T	A
8	chr8:65820520:TATTA:T	0	65820520	T	TATTA
8	chr8:65820616:G:A	0	65820616	A	G
8	chr8:65820703:C:CCT	0	65820703	CCT	C
8	chr8:65822423:G:A	0	65822423	A	G
8	chr8:65822514:G:A	0	65822514	A	G
8	chr8:65823177:A:G	0	65823177	G	A
8	chr8:65824460:T:C	0	65824460	C	T
8	chr8:65825040:A:G	0	65825040	G	A
8	chr8:65826661:T:C	0	65826661	C	T
8	chr8:65826678:T:C	0	65826678	C	T
8	chr8:65826912:T:C	0	65826912	C	T
8	chr8:65827067:C:T	0	65827067	T	C
8	chr8:65827327:T:A	0	65827327	A	T
8	chr8:65827388:C:T	0	65827388	T	C
8	chr8:65828868:A:G	0	65828868	G	A
8	chr8:65829646:G:A	0	65829646	A	G
8	chr8:65831239:A:C	0	65831239	C	A
8	chr8:65831958:A:G	0	65831958	G	A
8	chr8:65832198:A:G	0	65832198	G	A
8	chr8:65832500:A:G	0	65832500	G	A
8	chr8:65833441:T:C	0	65833441	C	T
8	chr8:65834239:A:G	0	65834239	G	A
8	chr8:65834930:C:T	0	65834930	T	C
8	chr8:65835451:G:A	0	65835451	A	G
8	chr8:65835565:C:T	0	65835565	T	C
8	chr8:65835934:A:G	0	65835934	G	A
8	chr8:65836933:G:T	0	65836933	T	G
8	chr8:65837253:C:T	0	65837253	T	C
8	chr8:65837346:T:C	0	65837346	C	T
8	chr8:65837444:C:T	0	65837444	T	C
8	chr8:65838192:G:A	0	65838192	A	G
8	chr8:65839344:T:TA	0	65839344	TA	T
8	chr8:65839367:T:A	0	65839367	A	T
8	chr8:65839467:T:C	0	65839467	C	T
8	chr8:65840575:G:A	0	65840575	A	G
8	chr8:65840705:CCACT:C	0	65840705	C	CCACT
8	chr8:65841026:C:T	0	65841026	T	C
8	chr8:65842479:G:C	0	65842479	C	G
8	chr8:65842928:G:A	0	65842928	A	G
8	chr8:65843548:G:A	0	65843548	A	G
8	chr8:65844114:A:G	0	65844114	G	A
8	chr8:65844276:G:A	0	65844276	A	G
8	chr8:65844540:T:A	0	65844540	A	T
8	chr8:65844821:A:G	0	65844821	G	A
8	chr8:65844974:C:T	0	65844974	T	C
8	chr8:65845180:A:C	0	65845180	C	A
8	chr8:65845531:G:A	0	65845531	A	G
8	chr8:65845830:G:A	0	65845830	A	G
8	chr8:65846818:G:A	0	65846818	A	G
8	chr8:65847397:C:T	0	65847397	T	C
8	chr8:65848420:G:A	0	65848420	A	G
8	chr8:65848752:T:C	0	65848752	C	T
8	chr8:65848784:C:A	0	65848784	A	C
8	chr8:65848967:G:A	0	65848967	A	G
8	chr8:65849041:A:G	0	65849041	G	A
8	chr8:65849525:C:T	0	65849525	T	C
8	chr8:65850017:A:G	0	65850017	G	A
8	chr8:65850620:A:AC	0	65850620	AC	A
8	chr8:65851418:C:A	0	65851418	A	C
8	chr8:65852304:C:G	0	65852304	G	C
8	chr8:65852529:C:T	0	65852529	T	C
8	chr8:65852586:GC:G	0	65852586	G	GC
8	chr8:65852713:C:T	0	65852713	T	C
8	chr8:65853011:A:C	0	65853011	C	A
8	chr8:65853482:T:C	0	65853482	C	T
8	chr8:65854483:C:T	0	65854483	T	C
8	chr8:65854530:C:T	0	65854530	T	C
8	chr8:65855150:TA:T	0	65855150	T	TA
8	chr8:65855596:T:C	0	65855596	C	T
8	chr8:65856363:T:C	0	65856363	C	T
8	chr8:65857356:T:C	0	65857356	C	T
8	chr8:65857807:G:A	0	65857807	A	G
8	chr8:65857868:T:G	0	65857868	G	T
8	chr8:65859246:C:T	0	65859246	T	C
8	chr8:65859805:A:C	0	65859805	C	A
8	chr8:65860556:T:C	0	65860556	C	T
8	chr8:65860639:G:A	0	65860639	A	G
8	chr8:65860640:T:C	0	65860640	C	T
8	chr8:65861376:T:C	0	65861376	C	T
8	chr8:65862246:C:T	0	65862246	T	C
8	chr8:65863678:T:G	0	65863678	G	T
8	chr8:65863991:G:T	0	65863991	T	G
8	chr8:65864693:C:T	0	65864693	T	C
8	chr8:65865716:A:G	0	65865716	G	A
8	chr8:65865875:A:G	0	65865875	G	A
8	chr8:65866519:C:T	0	65866519	T	C
8	chr8:65866553:C:A	0	65866553	A	C
8	chr8:65866651:C:A	0	65866651	A	C
8	chr8:65867167:A:G	0	65867167	G	A
8	chr8:65867950:A:G	0	65867950	G	A
8	chr8:65868346:C:T	0	65868346	T	C
8	chr8:65868414:T:C	0	65868414	C	T
8	chr8:65868525:T:C	0	65868525	C	T
8	chr8:65868591:T:G	0	65868591	G	T
8	chr8:65868702:G:A	0	65868702	A	G
8	chr8:65868943:G:A	0	65868943	A	G
8	chr8:65870059:C:T	0	65870059	T	C
8	chr8:65870765:G:A	0	65870765	A	G
8	chr8:65872112:A:G	0	65872112	G	A
8	chr8:65872750:A:C	0	65872750	C	A
8	chr8:65874340:A:G	0	65874340	G	A
8	chr8:65874518:A:G	0	65874518	G	A
8	chr8:65875145:T:C	0	65875145	C	T
8	chr8:65876184:C:T	0	65876184	T	C
8	chr8:65876519:C:T	0	65876519	T	C
8	chr8:65876594:G:A	0	65876594	A	G
8	chr8:65876838:C:T	0	65876838	T	C
8	chr8:65876871:A:G	0	65876871	G	A
8	chr8:65878298:C:A	0	65878298	A	C
8	chr8:65878674:G:T	0	65878674	T	G
8	chr8:65879362:T:C	0	65879362	C	T
8	chr8:65879569:A:C	0	65879569	C	A
8	chr8:65880397:T:G	0	65880397	G	T
8	chr8:65880472:T:A	0	65880472	A	T
8	chr8:65881068:A:G	0	65881068	G	A
8	chr8:65882963:G:A	0	65882963	A	G
8	chr8:65883201:T:C	0	65883201	C	T
8	chr8:65883573:A:G	0	65883573	G	A
8	chr8:65883855:G:A	0	65883855	A	G
8	chr8:65883897:A:G	0	65883897	G	A
8	chr8:65884824:C:T	0	65884824	T	C
8	chr8:65886772:A:G	0	65886772	G	A
8	chr8:65887471:A:G	0	65887471	G	A
8	chr8:65888208:A:G	0	65888208	G	A
8	chr8:65888282:G:A	0	65888282	A	G
8	chr8:65888394:T:C	0	65888394	C	T
8	chr8:65890031:A:G	0	65890031	G	A
8	chr8:65890940:ACT:A	0	65890940	A	ACT
8	chr8:65890981:C:T	0	65890981	T	C
8	chr8:65891529:C:T	0	65891529	T	C
8	chr8:65892030:A:G	0	65892030	G	A
8	chr8:65894871:A:G	0	65894871	G	A
8	chr8:65895118:A:G	0	65895118	G	A
8	chr8:65896014:C:T	0	65896014	T	C
8	chr8:65898781:T:A	0	65898781	A	T
8	chr8:65900145:TACAC:T	0	65900145	T	TACAC
8	chr8:65900989:T:C	0	65900989	C	T
8	chr8:65901658:A:G	0	65901658	G	A
8	chr8:65902343:G:A	0	65902343	A	G
8	chr8:65902752:A:G	0	65902752	G	A
8	chr8:65902937:A:T	0	65902937	T	A
8	chr8:65903304:C:T	0	65903304	T	C
8	chr8:65904331:C:T	0	65904331	T	C
8	chr8:65904386:T:C	0	65904386	C	T
8	chr8:65905640:A:G	0	65905640	G	A
8	chr8:65906878:C:T	0	65906878	T	C
8	chr8:65907212:A:G	0	65907212	G	A
8	chr8:65908091:T:C	0	65908091	C	T
8	chr8:65908162:A:C	0	65908162	C	A
8	chr8:65909795:T:G	0	65909795	G	T
8	chr8:65909801:T:C	0	65909801	C	T
8	chr8:65909817:A:T	0	65909817	T	A
8	chr8:65911404:C:T	0	65911404	T	C
8	chr8:65911793:C:G	0	65911793	G	C
8	chr8:65912174:C:T	0	65912174	T	C
8	chr8:65912821:G:A	0	65912821	A	G
8	chr8:65912837:G:A	0	65912837	A	G
8	chr8:65914297:A:G	0	65914297	G	A
8	chr8:65914482:A:G	0	65914482	G	A
8	chr8:65915094:T:A	0	65915094	A	T
8	chr8:65916006:G:T	0	65916006	T	G
8	chr8:65916820:G:A	0	65916820	A	G
8	chr8:65918328:C:T	0	65918328	T	C
8	chr8:65918934:A:G	0	65918934	G	A
8	chr8:65919101:AT:A	0	65919101	A	AT
8	chr8:65919791:T:A	0	65919791	A	T
8	chr8:65919964:G:C	0	65919964	C	G
8	chr8:65919979:C:G	0	65919979	G	C
8	chr8:65920233:T:G	0	65920233	G	T
8	chr8:65920446:T:C	0	65920446	C	T
8	chr8:65920806:T:C	0	65920806	C	T
8	chr8:65922749:G:T	0	65922749	T	G
8	chr8:65923035:A:G	0	65923035	G	A
8	chr8:65923042:C:T	0	65923042	T	C
8	chr8:65923192:T:C	0	65923192	C	T
8	chr8:65924674:C:T	0	65924674	T	C
8	chr8:65925193:T:G	0	65925193	G	T
8	chr8:65925209:C:T	0	65925209	T	C
8	chr8:65925554:T:C	0	65925554	C	T
8	chr8:65926235:C:A	0	65926235	A	C
8	chr8:65926338:G:C	0	65926338	C	G
8	chr8:65926828:C:T	0	65926828	T	C
8	chr8:65928022:A:G	0	65928022	G	A
8	chr8:65928174:A:G	0	65928174	G	A
8	chr8:65928564:A:G	0	65928564	G	A
8	chr8:65928734:G:A	0	65928734	A	G
8	chr8:65929118:G:T	0	65929118	T	G
8	chr8:65929783:A:G	0	65929783	G	A
8	chr8:65931914:T:C	0	65931914	C	T
8	chr8:65932508:G:A	0	65932508	A	G
8	chr8:65933085:G:A	0	65933085	A	G
8	chr8:65933651:T:C	0	65933651	C	T
8	chr8:65935030:G:A	0	65935030	A	G
8	chr8:65935890:A:G	0	65935890	G	A
8	chr8:65935928:A:G	0	65935928	G	A
8	chr8:65937000:CA:C	0	65937000	C	CA
8	chr8:65937382:A:G	0	65937382	G	A
8	chr8:65937646:TTTTCCTCTCTTCCTCCCTCCTTTC:T	0	65937646	T	TTTTCCTCTCTTCCTCCCTCCTTTC
8	chr8:65937968:C:T	0	65937968	T	C
8	chr8:65939012:T:C	0	65939012	C	T
8	chr8:65939237:C:T	0	65939237	T	C
8	chr8:65939496:G:A	0	65939496	A	G
8	chr8:65939683:T:C	0	65939683	C	T
8	chr8:65940345:C:A	0	65940345	A	C
8	chr8:65941429:T:C	0	65941429	C	T
8	chr8:65941784:A:G	0	65941784	G	A
8	chr8:65943911:A:G	0	65943911	G	A
8	chr8:65944927:G:A	0	65944927	A	G
8	chr8:65944974:G:C	0	65944974	C	G
8	chr8:65945092:A:G	0	65945092	G	A
8	chr8:65945565:A:G	0	65945565	G	A
8	chr8:65947043:T:C	0	65947043	C	T
8	chr8:65947206:C:T	0	65947206	T	C
8	chr8:65947329:G:T	0	65947329	T	G
8	chr8:65947629:T:C	0	65947629	C	T
8	chr8:65947753:C:T	0	65947753	T	C
8	chr8:65949243:G:T	0	65949243	T	G
8	chr8:65949503:C:T	0	65949503	T	C
8	chr8:65950290:A:G	0	65950290	G	A
8	chr8:65950778:T:G	0	65950778	G	T
8	chr8:65951367:C:T	0	65951367	T	C
8	chr8:65951903:A:G	0	65951903	G	A
8	chr8:65952396:G:A	0	65952396	A	G
8	chr8:65952889:A:G	0	65952889	G	A
8	chr8:65953535:T:C	0	65953535	C	T
8	chr8:65954892:A:G	0	65954892	G	A
8	chr8:65955248:G:C	0	65955248	C	G
8	chr8:65956483:A:C	0	65956483	C	A
8	chr8:65957775:G:A	0	65957775	A	G
8	chr8:65957778:G:A	0	65957778	A	G
8	chr8:65958628:A:G	0	65958628	G	A
8	chr8:65959318:C:T	0	65959318	T	C
8	chr8:65959520:G:T	0	65959520	T	G
8	chr8:65962107:G:A	0	65962107	A	G
8	chr8:65962421:A:G	0	65962421	G	A
8	chr8:65964151:C:T	0	65964151	T	C
8	chr8:65964820:G:A	0	65964820	A	G
8	chr8:65965376:C:A	0	65965376	A	C
8	chr8:65965837:A:G	0	65965837	G	A
8	chr8:65966114:A:G	0	65966114	G	A
8	chr8:65967906:T:C	0	65967906	C	T
8	chr8:65969407:G:A	0	65969407	A	G
8	chr8:65970323:T:C	0	65970323	C	T
8	chr8:65971707:T:C	0	65971707	C	T
8	chr8:65972004:T:C	0	65972004	C	T
8	chr8:65972076:T:C	0	65972076	C	T
8	chr8:65972257:A:G	0	65972257	G	A
8	chr8:65973204:T:C	0	65973204	C	T
8	chr8:65973729:G:A	0	65973729	A	G
8	chr8:65973730:C:T	0	65973730	T	C
8	chr8:65974221:A:G	0	65974221	G	A
8	chr8:65975261:T:C	0	65975261	C	T
8	chr8:65975464:G:T	0	65975464	T	G
8	chr8:65975563:T:A	0	65975563	A	T
8	chr8:65976359:G:A	0	65976359	A	G
8	chr8:65976464:G:A	0	65976464	A	G
8	chr8:65976651:T:C	0	65976651	C	T
8	chr8:65976881:A:G	0	65976881	G	A
8	chr8:65977315:C:T	0	65977315	T	C
8	chr8:65977342:A:G	0	65977342	G	A
8	chr8:65977757:G:A	0	65977757	A	G
8	chr8:65977849:T:A	0	65977849	A	T
8	chr8:65978707:G:A	0	65978707	A	G
8	chr8:65978761:A:AAG	0	65978761	AAG	A
8	chr8:65979303:G:C	0	65979303	C	G
8	chr8:65979465:T:G	0	65979465	G	T
8	chr8:65979943:A:G	0	65979943	G	A
8	chr8:65980412:C:T	0	65980412	T	C
8	chr8:65980539:C:T	0	65980539	T	C
8	chr8:65980633:C:T	0	65980633	T	C
8	chr8:65981444:A:G	0	65981444	G	A
8	chr8:65983034:C:A	0	65983034	A	C
8	chr8:65983281:G:T	0	65983281	T	G
8	chr8:65984297:A:T	0	65984297	T	A
8	chr8:65984373:G:A	0	65984373	A	G
8	chr8:65984396:G:T	0	65984396	T	G
8	chr8:65984725:T:C	0	65984725	C	T
8	chr8:65984835:C:A	0	65984835	A	C
8	chr8:65985438:C:T	0	65985438	T	C
8	chr8:65985719:C:A	0	65985719	A	C
8	chr8:65986027:T:C	0	65986027	C	T
8	chr8:65986443:C:T	0	65986443	T	C
8	chr8:65986685:C:A	0	65986685	A	C
8	chr8:65987055:A:G	0	65987055	G	A
8	chr8:65987432:C:T	0	65987432	T	C
8	chr8:65987488:A:G	0	65987488	G	A
8	chr8:65987692:C:T	0	65987692	T	C
8	chr8:65987840:TCAGGTTATGTGCAGCAAAAG:T	0	65987840	T	TCAGGTTATGTGCAGCAAAAG
8	chr8:65988045:T:C	0	65988045	C	T
8	chr8:65988118:TC:T	0	65988118	T	TC
8	chr8:65988159:T:C	0	65988159	C	T
8	chr8:65988485:A:G	0	65988485	G	A
8	chr8:65988597:T:C	0	65988597	C	T
8	chr8:65988627:C:T	0	65988627	T	C
8	chr8:65989166:A:G	0	65989166	G	A
8	chr8:65989181:T:C	0	65989181	C	T
8	chr8:65989207:C:T	0	65989207	T	C
8	chr8:65989541:G:T	0	65989541	T	G
8	chr8:65989607:A:G	0	65989607	G	A
8	chr8:65989713:C:T	0	65989713	T	C
8	chr8:65989750:G:C	0	65989750	C	G
8	chr8:65989769:A:T	0	65989769	T	A
8	chr8:65989799:G:A	0	65989799	A	G
8	chr8:65989993:T:C	0	65989993	C	T
8	chr8:65990714:C:T	0	65990714	T	C
8	chr8:65990914:G:A	0	65990914	A	G
8	chr8:65990940:T:C	0	65990940	C	T
8	chr8:65990956:T:C	0	65990956	C	T
8	chr8:65991455:C:CT	0	65991455	CT	C
8	chr8:65991456:C:T	0	65991456	T	C
8	chr8:65991876:G:A	0	65991876	A	G
8	chr8:65991917:C:T	0	65991917	T	C
8	chr8:65991942:G:A	0	65991942	A	G
8	chr8:65992140:G:C	0	65992140	C	G
8	chr8:65992549:T:C	0	65992549	C	T
8	chr8:65992811:A:T	0	65992811	T	A
8	chr8:65992920:T:C	0	65992920	C	T
8	chr8:65993226:T:C	0	65993226	C	T
8	chr8:65993285:C:G	0	65993285	G	C
8	chr8:65993340:T:A	0	65993340	A	T
8	chr8:65993443:G:A	0	65993443	A	G
8	chr8:65993678:T:G	0	65993678	G	T
8	chr8:65993804:C:G	0	65993804	G	C
8	chr8:65993986:C:T	0	65993986	T	C
8	chr8:65994221:G:A	0	65994221	A	G
8	chr8:65994281:C:T	0	65994281	T	C
8	chr8:65994287:G:GC	0	65994287	GC	G
8	chr8:65994579:T:A	0	65994579	A	T
8	chr8:65994973:C:T	0	65994973	T	C
8	chr8:65995205:C:T	0	65995205	T	C
8	chr8:65995396:C:T	0	65995396	T	C
8	chr8:65995589:G:A	0	65995589	A	G
8	chr8:65996166:C:T	0	65996166	T	C
8	chr8:65996574:G:A	0	65996574	A	G
8	chr8:65996743:G:T	0	65996743	T	G
8	chr8:65996947:C:T	0	65996947	T	C
8	chr8:65997117:CT:C	0	65997117	C	CT
8	chr8:65997842:C:T	0	65997842	T	C
8	chr8:65997927:G:A	0	65997927	A	G
8	chr8:65998276:G:A	0	65998276	A	G
8	chr8:65998296:G:C	0	65998296	C	G
8	chr8:65998321:G:A	0	65998321	A	G
8	chr8:65998378:T:G	0	65998378	G	T
8	chr8:65998530:T:C	0	65998530	C	T
8	chr8:65998622:G:A	0	65998622	A	G
8	chr8:65998630:A:T	0	65998630	T	A
8	chr8:65998986:C:T	0	65998986	T	C
8	chr8:65999336:T:A	0	65999336	A	T
8	chr8:65999676:T:C	0	65999676	C	T
8	chr8:65999810:G:A	0	65999810	A	G
8	chr8:66000038:TGAG:T	0	66000038	T	TGAG
8	chr8:66000229:C:T	0	66000229	T	C
8	chr8:66000409:C:T	0	66000409	T	C
8	chr8:66000762:C:T	0	66000762	T	C
8	chr8:66000986:C:G	0	66000986	G	C
8	chr8:66000992:G:A	0	66000992	A	G
8	chr8:66001052:T:C	0	66001052	C	T
8	chr8:66001162:CACTTT:C	0	66001162	C	CACTTT
8	chr8:66001408:T:C	0	66001408	C	T
8	chr8:66002094:A:C	0	66002094	C	A
8	chr8:66002581:T:C	0	66002581	C	T
8	chr8:66003450:C:A	0	66003450	A	C
8	chr8:66003718:C:T	0	66003718	T	C
8	chr8:66003825:C:T	0	66003825	T	C
8	chr8:66004267:T:C	0	66004267	C	T
8	chr8:66004338:C:T	0	66004338	T	C
8	chr8:66004639:GCCC:G	0	66004639	G	GCCC
8	chr8:66004981:A:T	0	66004981	T	A
8	chr8:66005169:C:T	0	66005169	T	C
8	chr8:66005237:C:T	0	66005237	T	C
8	chr8:66005518:C:T	0	66005518	T	C
8	chr8:66005760:T:C	0	66005760	C	T
8	chr8:66005940:G:A	0	66005940	A	G
8	chr8:66006145:A:G	0	66006145	G	A
8	chr8:66006238:G:A	0	66006238	A	G
8	chr8:66006355:C:T	0	66006355	T	C
8	chr8:66006888:G:A	0	66006888	A	G
8	chr8:66007774:C:A	0	66007774	A	C
8	chr8:66008405:C:G	0	66008405	G	C
8	chr8:66008521:C:T	0	66008521	T	C
8	chr8:66009016:C:T	0	66009016	T	C
8	chr8:66009826:T:C	0	66009826	C	T
8	chr8:66010142:A:G	0	66010142	G	A
8	chr8:66010230:A:G	0	66010230	G	A
8	chr8:66011142:C:A	0	66011142	A	C
8	chr8:66011300:A:G	0	66011300	G	A
8	chr8:66011369:G:A	0	66011369	A	G
8	chr8:66011402:G:A	0	66011402	A	G
8	chr8:66012292:C:G	0	66012292	G	C
8	chr8:66012453:C:T	0	66012453	T	C
8	chr8:66012579:C:T	0	66012579	T	C
8	chr8:66012598:A:G	0	66012598	G	A
8	chr8:66012724:C:T	0	66012724	T	C
8	chr8:66013798:G:C	0	66013798	C	G
8	chr8:66013810:A:G	0	66013810	G	A
8	chr8:66014193:A:G	0	66014193	G	A
8	chr8:66014291:T:C	0	66014291	C	T
8	chr8:66014938:AG:A	0	66014938	A	AG
8	chr8:66015002:G:A	0	66015002	A	G
8	chr8:66015018:G:A	0	66015018	A	G
8	chr8:66015656:G:A	0	66015656	A	G
8	chr8:66015818:G:A	0	66015818	A	G
8	chr8:66016125:G:A	0	66016125	A	G
8	chr8:66016412:C:T	0	66016412	T	C
8	chr8:66016791:C:G	0	66016791	G	C
8	chr8:66016959:A:G	0	66016959	G	A
8	chr8:66017125:C:T	0	66017125	T	C
8	chr8:66018055:C:T	0	66018055	T	C
8	chr8:66018157:A:C	0	66018157	C	A
8	chr8:66020009:C:T	0	66020009	T	C
8	chr8:66020706:C:T	0	66020706	T	C
8	chr8:66020707:A:G	0	66020707	G	A
8	chr8:66021385:G:A	0	66021385	A	G
8	chr8:66022532:T:C	0	66022532	C	T
8	chr8:66023035:A:G	0	66023035	G	A
8	chr8:66023456:A:T	0	66023456	T	A
8	chr8:66023870:C:T	0	66023870	T	C
8	chr8:66023942:A:G	0	66023942	G	A
8	chr8:66024255:C:A	0	66024255	A	C
8	chr8:66028236:C:T	0	66028236	T	C
8	chr8:66028763:C:T	0	66028763	T	C
8	chr8:66028906:G:A	0	66028906	A	G
8	chr8:66029099:C:T	0	66029099	T	C
8	chr8:66030091:T:C	0	66030091	C	T
8	chr8:66030457:A:G	0	66030457	G	A
8	chr8:66030694:T:C	0	66030694	C	T
8	chr8:66030835:C:T	0	66030835	T	C
8	chr8:66030874:A:T	0	66030874	T	A
8	chr8:66031233:A:G	0	66031233	G	A
8	chr8:66031659:T:A	0	66031659	A	T
8	chr8:66032099:G:A	0	66032099	A	G
8	chr8:66032471:A:T	0	66032471	T	A
8	chr8:66032879:A:G	0	66032879	G	A
8	chr8:66034047:TCA:T	0	66034047	T	TCA
8	chr8:66034140:T:G	0	66034140	G	T
8	chr8:66034396:G:A	0	66034396	A	G
8	chr8:66035308:C:A	0	66035308	A	C
8	chr8:66035309:T:G	0	66035309	G	T
8	chr8:66035705:G:A	0	66035705	A	G
8	chr8:66035814:G:A	0	66035814	A	G
8	chr8:66036148:C:G	0	66036148	G	C
8	chr8:66037478:G:A	0	66037478	A	G
8	chr8:66038270:G:C	0	66038270	C	G
8	chr8:66039253:T:C	0	66039253	C	T
8	chr8:66040206:A:G	0	66040206	G	A
8	chr8:66040625:G:T	0	66040625	T	G
8	chr8:66042315:A:G	0	66042315	G	A
8	chr8:66042380:C:A	0	66042380	A	C
8	chr8:66043202:C:T	0	66043202	T	C
8	chr8:66043416:A:G	0	66043416	G	A
8	chr8:66043602:G:A	0	66043602	A	G
8	chr8:66044292:A:G	0	66044292	G	A
8	chr8:66045269:A:T	0	66045269	T	A
8	chr8:66045645:T:A	0	66045645	A	T
8	chr8:66046253:C:T	0	66046253	T	C
8	chr8:66046264:C:T	0	66046264	T	C
8	chr8:66046660:G:C	0	66046660	C	G
8	chr8:66046745:C:G	0	66046745	G	C
8	chr8:66046820:G:A	0	66046820	A	G
8	chr8:66048089:T:C	0	66048089	C	T
8	chr8:66048787:G:A	0	66048787	A	G
8	chr8:66048792:G:A	0	66048792	A	G
8	chr8:66048881:G:A	0	66048881	A	G
8	chr8:66049997:T:C	0	66049997	C	T
8	chr8:66050696:T:G	0	66050696	G	T
8	chr8:66051754:A:G	0	66051754	G	A
8	chr8:66051828:T:C	0	66051828	C	T
8	chr8:66052223:G:A	0	66052223	A	G
8	chr8:66052407:A:G	0	66052407	G	A
8	chr8:66053193:A:T	0	66053193	T	A
8	chr8:66055927:T:C	0	66055927	C	T
8	chr8:66056195:A:G	0	66056195	G	A
8	chr8:66057316:A:G	0	66057316	G	A
8	chr8:66057612:T:C	0	66057612	C	T
8	chr8:66059519:T:C	0	66059519	C	T
8	chr8:66060836:G:A	0	66060836	A	G
8	chr8:66061699:T:C	0	66061699	C	T
8	chr8:66062150:T:C	0	66062150	C	T
8	chr8:66062914:G:A	0	66062914	A	G
8	chr8:66064236:G:A	0	66064236	A	G
8	chr8:66065723:G:C	0	66065723	C	G
8	chr8:66065820:G:A	0	66065820	A	G
8	chr8:66066001:T:C	0	66066001	C	T
8	chr8:66066489:T:C	0	66066489	C	T
8	chr8:66066745:A:G	0	66066745	G	A
8	chr8:66066809:C:G	0	66066809	G	C
8	chr8:66066990:ACACAAAGGC:A	0	66066990	A	ACACAAAGGC
8	chr8:66067031:A:G	0	66067031	G	A
8	chr8:66067477:T:C	0	66067477	C	T
8	chr8:66069062:G:A	0	66069062	A	G
8	chr8:66069133:A:G	0	66069133	G	A
8	chr8:66069250:C:T	0	66069250	T	C
8	chr8:66069672:C:A	0	66069672	A	C
8	chr8:66070813:C:T	0	66070813	T	C
8	chr8:66070991:C:T	0	66070991	T	C
8	chr8:66071742:C:T	0	66071742	T	C
8	chr8:66071905:T:C	0	66071905	C	T
8	chr8:66073938:A:T	0	66073938	T	A
8	chr8:66074693:C:A	0	66074693	A	C
8	chr8:66075737:T:G	0	66075737	G	T
8	chr8:66075962:A:G	0	66075962	G	A
8	chr8:66076571:A:T	0	66076571	T	A
8	chr8:66077207:T:C	0	66077207	C	T
8	chr8:66077700:C:A	0	66077700	A	C
8	chr8:66078126:C:A	0	66078126	A	C
8	chr8:66078531:T:C	0	66078531	C	T
8	chr8:66078679:G:A	0	66078679	A	G
8	chr8:66080502:G:A	0	66080502	A	G
8	chr8:66080635:GT:G	0	66080635	G	GT
8	chr8:66080722:C:T	0	66080722	T	C
8	chr8:66082912:C:T	0	66082912	T	C
8	chr8:66083136:C:T	0	66083136	T	C
8	chr8:66084659:T:C	0	66084659	C	T
8	chr8:66084979:C:T	0	66084979	T	C
8	chr8:66085369:G:A	0	66085369	A	G
8	chr8:66086271:T:C	0	66086271	C	T
8	chr8:66086515:C:A	0	66086515	A	C
8	chr8:66086775:T:C	0	66086775	C	T
8	chr8:66087201:T:C	0	66087201	C	T
8	chr8:66087454:G:A	0	66087454	A	G
8	chr8:66087791:C:T	0	66087791	T	C
8	chr8:66087793:T:C	0	66087793	C	T
8	chr8:66087834:A:G	0	66087834	G	A
8	chr8:66089096:T:C	0	66089096	C	T
8	chr8:66089884:A:G	0	66089884	G	A
8	chr8:66090748:C:T	0	66090748	T	C
8	chr8:66090755:T:C	0	66090755	C	T
8	chr8:66090959:C:G	0	66090959	G	C
8	chr8:66092033:C:T	0	66092033	T	C
8	chr8:66092651:T:C	0	66092651	C	T
8	chr8:66092703:T:C	0	66092703	C	T
8	chr8:66094595:T:G	0	66094595	G	T
8	chr8:66094902:G:A	0	66094902	A	G
8	chr8:66095192:C:T	0	66095192	T	C
8	chr8:66095414:TC:T	0	66095414	T	TC
8	chr8:66095635:T:C	0	66095635	C	T
8	chr8:66095716:C:T	0	66095716	T	C
8	chr8:66095811:G:A	0	66095811	A	G
8	chr8:66096068:A:G	0	66096068	G	A
8	chr8:66096194:A:G	0	66096194	G	A
8	chr8:66096360:A:G	0	66096360	G	A
8	chr8:66096489:T:A	0	66096489	A	T
8	chr8:66097405:A:G	0	66097405	G	A
8	chr8:66097660:A:G	0	66097660	G	A
8	chr8:66097725:T:C	0	66097725	C	T
8	chr8:66097881:C:T	0	66097881	T	C
8	chr8:66098661:G:A	0	66098661	A	G
8	chr8:66099236:C:T	0	66099236	T	C
8	chr8:66100264:AT:A	0	66100264	A	AT
8	chr8:66100742:C:T	0	66100742	T	C
8	chr8:66100874:G:C	0	66100874	C	G
8	chr8:66101056:T:C	0	66101056	C	T
8	chr8:66101274:G:T	0	66101274	T	G
8	chr8:66102712:A:G	0	66102712	G	A
8	chr8:66102765:G:A	0	66102765	A	G
8	chr8:66103871:A:C	0	66103871	C	A
8	chr8:66103978:A:G	0	66103978	G	A
8	chr8:66104165:C:T	0	66104165	T	C
8	chr8:66104850:C:A	0	66104850	A	C
8	chr8:66104914:T:C	0	66104914	C	T
8	chr8:66105048:C:G	0	66105048	G	C
8	chr8:66107513:C:T	0	66107513	T	C
8	chr8:66107701:G:A	0	66107701	A	G
8	chr8:66107974:C:G	0	66107974	G	C
8	chr8:66109080:T:C	0	66109080	C	T
8	chr8:66109435:G:A	0	66109435	A	G
8	chr8:66109887:ATCTTTTCTTTTTTTTT:A	0	66109887	A	ATCTTTTCTTTTTTTTT
8	chr8:66110122:G:A	0	66110122	A	G
8	chr8:66110674:T:A	0	66110674	A	T
8	chr8:66110855:C:T	0	66110855	T	C
8	chr8:66110924:G:A	0	66110924	A	G
8	chr8:66111115:C:T	0	66111115	T	C
8	chr8:66111474:C:T	0	66111474	T	C
8	chr8:66111710:GT:G	0	66111710	G	GT
8	chr8:66111901:T:A	0	66111901	A	T
8	chr8:66112601:G:A	0	66112601	A	G
8	chr8:66113265:G:T	0	66113265	T	G
8	chr8:66113869:T:G	0	66113869	G	T
8	chr8:66114009:G:A	0	66114009	A	G
8	chr8:66115532:G:A	0	66115532	A	G
8	chr8:66115823:C:T	0	66115823	T	C
8	chr8:66115842:T:C	0	66115842	C	T
8	chr8:66116194:A:G	0	66116194	G	A
8	chr8:66117705:C:G	0	66117705	G	C
8	chr8:66117893:A:G	0	66117893	G	A
8	chr8:66119744:C:T	0	66119744	T	C
8	chr8:66119949:G:A	0	66119949	A	G
8	chr8:66123018:G:A	0	66123018	A	G
8	chr8:66123067:C:T	0	66123067	T	C
8	chr8:66123299:C:T	0	66123299	T	C
8	chr8:66123508:G:C	0	66123508	C	G
8	chr8:66124338:C:T	0	66124338	T	C
8	chr8:66124864:C:T	0	66124864	T	C
8	chr8:66124865:A:G	0	66124865	G	A
8	chr8:66125228:G:A	0	66125228	A	G
8	chr8:66126257:A:T	0	66126257	T	A
8	chr8:66127154:G:A	0	66127154	A	G
8	chr8:66129150:A:G	0	66129150	G	A
8	chr8:66130795:G:A	0	66130795	A	G
8	chr8:66130888:C:T	0	66130888	T	C
8	chr8:66131282:G:A	0	66131282	A	G
8	chr8:66131808:T:C	0	66131808	C	T
8	chr8:66132660:G:C	0	66132660	C	G
8	chr8:66132804:CCTAAA:C	0	66132804	C	CCTAAA
8	chr8:66132971:C:T	0	66132971	T	C
8	chr8:66133639:G:A	0	66133639	A	G
8	chr8:66133743:A:C	0	66133743	C	A
8	chr8:66134480:C:T	0	66134480	T	C
8	chr8:66137383:G:A	0	66137383	A	G
8	chr8:66137781:T:A	0	66137781	A	T
8	chr8:66138039:T:G	0	66138039	G	T
8	chr8:66139876:C:T	0	66139876	T	C
8	chr8:66140160:A:G	0	66140160	G	A
8	chr8:66140334:G:A	0	66140334	A	G
8	chr8:66140966:A:G	0	66140966	G	A
8	chr8:66141924:G:A	0	66141924	A	G
8	chr8:66143003:TG:T	0	66143003	T	TG
8	chr8:66144700:G:C	0	66144700	C	G
8	chr8:66145639:A:G	0	66145639	G	A
8	chr8:66145986:G:A	0	66145986	A	G
8	chr8:66146315:CT:C	0	66146315	C	CT
8	chr8:66147018:A:G	0	66147018	G	A
8	chr8:66147534:C:T	0	66147534	T	C
8	chr8:66147562:C:T	0	66147562	T	C
8	chr8:66149402:A:G	0	66149402	G	A
8	chr8:66150348:G:A	0	66150348	A	G
8	chr8:66151143:T:A	0	66151143	A	T
8	chr8:66151294:A:G	0	66151294	G	A
8	chr8:66152419:A:G	0	66152419	G	A
8	chr8:66153061:C:T	0	66153061	T	C
8	chr8:66154545:C:G	0	66154545	G	C
8	chr8:66156427:T:G	0	66156427	G	T
8	chr8:66157153:T:C	0	66157153	C	T
8	chr8:66157538:G:A	0	66157538	A	G
8	chr8:66157662:T:C	0	66157662	C	T
8	chr8:66157743:C:T	0	66157743	T	C
8	chr8:66157920:C:T	0	66157920	T	C
8	chr8:66162599:A:G	0	66162599	G	A
8	chr8:66162905:A:T	0	66162905	T	A
8	chr8:66162920:A:G	0	66162920	G	A
8	chr8:66163310:T:C	0	66163310	C	T
8	chr8:66167533:A:G	0	66167533	G	A
8	chr8:66167950:A:G	0	66167950	G	A
8	chr8:66170016:A:G	0	66170016	G	A
8	chr8:66171793:G:A	0	66171793	A	G
8	chr8:66172060:G:A	0	66172060	A	G
8	chr8:66172170:G:A	0	66172170	A	G
8	chr8:66172845:G:A	0	66172845	A	G
8	chr8:66172934:T:G	0	66172934	G	T
8	chr8:66173629:G:A	0	66173629	A	G
8	chr8:66177635:T:G	0	66177635	G	T
8	chr8:66179841:G:A	0	66179841	A	G
8	chr8:66180724:T:C	0	66180724	C	T
8	chr8:66180813:A:G	0	66180813	G	A
8	chr8:66181301:A:G	0	66181301	G	A
8	chr8:66181662:GA:G	0	66181662	G	GA
8	chr8:66182645:G:A	0	66182645	A	G
8	chr8:66183392:C:A	0	66183392	A	C
8	chr8:66183899:C:T	0	66183899	T	C
8	chr8:66184949:C:T	0	66184949	T	C
8	chr8:66185187:T:C	0	66185187	C	T
8	chr8:66185227:T:C	0	66185227	C	T
8	chr8:66185349:CCT:C	0	66185349	C	CCT
8	chr8:66185437:A:G	0	66185437	G	A
8	chr8:66185601:T:C	0	66185601	C	T
8	chr8:66185643:C:T	0	66185643	T	C
8	chr8:66185773:C:T	0	66185773	T	C
8	chr8:66186276:C:G	0	66186276	G	C
8	chr8:66186502:A:C	0	66186502	C	A
8	chr8:66186742:T:C	0	66186742	C	T
8	chr8:66187058:G:A	0	66187058	A	G
8	chr8:66187864:A:G	0	66187864	G	A
8	chr8:66187894:G:A	0	66187894	A	G
8	chr8:66188300:A:C	0	66188300	C	A
8	chr8:66188900:G:C	0	66188900	C	G
8	chr8:66191543:T:G	0	66191543	G	T
8	chr8:66192136:T:C	0	66192136	C	T
8	chr8:66193144:T:C	0	66193144	C	T
8	chr8:66195030:A:G	0	66195030	G	A
8	chr8:66196661:G:A	0	66196661	A	G
8	chr8:66196990:T:C	0	66196990	C	T
8	chr8:66197062:A:G	0	66197062	G	A
8	chr8:66198012:C:T	0	66198012	T	C
8	chr8:66198210:G:A	0	66198210	A	G
8	chr8:66199391:C:T	0	66199391	T	C
8	chr8:66199398:G:A	0	66199398	A	G
8	chr8:66200236:T:C	0	66200236	C	T
8	chr8:66200630:C:T	0	66200630	T	C
8	chr8:66200867:C:T	0	66200867	T	C
8	chr8:66200892:G:A	0	66200892	A	G
8	chr8:66201339:AAAGAT:A	0	66201339	A	AAAGAT
8	chr8:66201805:G:A	0	66201805	A	G
8	chr8:66202074:T:C	0	66202074	C	T
8	chr8:66202320:G:C	0	66202320	C	G
8	chr8:66202329:G:A	0	66202329	A	G
8	chr8:66202537:C:T	0	66202537	T	C
8	chr8:66202951:C:T	0	66202951	T	C
8	chr8:66203812:T:C	0	66203812	C	T
8	chr8:66205573:C:T	0	66205573	T	C
8	chr8:66206073:A:C	0	66206073	C	A
8	chr8:66208505:G:C	0	66208505	C	G
8	chr8:66213539:G:A	0	66213539	A	G
8	chr8:66215139:A:G	0	66215139	G	A
8	chr8:66215568:G:T	0	66215568	T	G
8	chr8:66215853:G:A	0	66215853	A	G
8	chr8:66220814:G:A	0	66220814	A	G
8	chr8:66220851:T:C	0	66220851	C	T
8	chr8:66222427:A:G	0	66222427	G	A
8	chr8:66222561:G:A	0	66222561	A	G
8	chr8:66223396:G:C	0	66223396	C	G
8	chr8:66224203:A:G	0	66224203	G	A
8	chr8:66225377:A:G	0	66225377	G	A
8	chr8:66225705:G:T	0	66225705	T	G
8	chr8:66226218:A:G	0	66226218	G	A
8	chr8:66227072:C:T	0	66227072	T	C
8	chr8:66227230:C:T	0	66227230	T	C
8	chr8:66228162:G:A	0	66228162	A	G
8	chr8:66228174:C:G	0	66228174	G	C
8	chr8:66228212:A:T	0	66228212	T	A
8	chr8:66228382:T:C	0	66228382	C	T
8	chr8:66229482:G:A	0	66229482	A	G
8	chr8:66229557:A:G	0	66229557	G	A
8	chr8:66229998:C:T	0	66229998	T	C
8	chr8:66231898:C:T	0	66231898	T	C
8	chr8:66232208:A:G	0	66232208	G	A
8	chr8:66233456:G:T	0	66233456	T	G
8	chr8:66233553:T:C	0	66233553	C	T
8	chr8:66234960:A:C	0	66234960	C	A
8	chr8:66237499:G:A	0	66237499	A	G
8	chr8:66238512:T:C	0	66238512	C	T
8	chr8:66239578:T:C	0	66239578	C	T
8	chr8:66240032:A:G	0	66240032	G	A
8	chr8:66240592:G:A	0	66240592	A	G
8	chr8:66242575:T:A	0	66242575	A	T
8	chr8:66244285:T:C	0	66244285	C	T
8	chr8:66244358:A:C	0	66244358	C	A
8	chr8:66245795:T:C	0	66245795	C	T
8	chr8:66247595:T:A	0	66247595	A	T
8	chr8:66249210:A:G	0	66249210	G	A
8	chr8:66249381:C:T	0	66249381	T	C
8	chr8:66249423:T:C	0	66249423	C	T
8	chr8:66249831:A:G	0	66249831	G	A
8	chr8:66250009:G:A	0	66250009	A	G
8	chr8:66250076:C:A	0	66250076	A	C
8	chr8:66250129:G:C	0	66250129	C	G
8	chr8:66251585:G:T	0	66251585	T	G
8	chr8:66252853:C:T	0	66252853	T	C
8	chr8:66253840:G:A	0	66253840	A	G
8	chr8:66254378:T:C	0	66254378	C	T
8	chr8:66254828:G:C	0	66254828	C	G
8	chr8:66255359:T:C	0	66255359	C	T
8	chr8:66257682:A:C	0	66257682	C	A
8	chr8:66257827:T:G	0	66257827	G	T
8	chr8:66258143:G:A	0	66258143	A	G
8	chr8:66258168:C:T	0	66258168	T	C
8	chr8:66259274:T:C	0	66259274	C	T
8	chr8:66259285:C:T	0	66259285	T	C
8	chr8:66259727:T:C	0	66259727	C	T
8	chr8:66260305:T:C	0	66260305	C	T
8	chr8:66260326:T:G	0	66260326	G	T
8	chr8:66260714:T:A	0	66260714	A	T
8	chr8:66262044:T:C	0	66262044	C	T
8	chr8:66262386:T:C	0	66262386	C	T
8	chr8:66262882:G:A	0	66262882	A	G
8	chr8:66263425:G:A	0	66263425	A	G
8	chr8:66264827:C:T	0	66264827	T	C
8	chr8:66267073:T:A	0	66267073	A	T
8	chr8:66268492:C:T	0	66268492	T	C
8	chr8:66269995:T:C	0	66269995	C	T
8	chr8:66269997:T:C	0	66269997	C	T
8	chr8:66270158:C:T	0	66270158	T	C
8	chr8:66270337:T:C	0	66270337	C	T
8	chr8:66270480:T:G	0	66270480	G	T
8	chr8:66270587:C:T	0	66270587	T	C
8	chr8:66270652:ATTGT:A	0	66270652	A	ATTGT
8	chr8:66271152:T:C	0	66271152	C	T
8	chr8:66271221:C:T	0	66271221	T	C
8	chr8:66272559:A:G	0	66272559	G	A
8	chr8:66273517:T:C	0	66273517	C	T
8	chr8:66273679:G:A	0	66273679	A	G
8	chr8:66274146:C:T	0	66274146	T	C
8	chr8:66274307:T:C	0	66274307	C	T
8	chr8:66274580:C:T	0	66274580	T	C
8	chr8:66275009:A:G	0	66275009	G	A
8	chr8:66275204:G:A	0	66275204	A	G
8	chr8:66275710:A:G	0	66275710	G	A
8	chr8:66276046:A:G	0	66276046	G	A
8	chr8:66276138:C:T	0	66276138	T	C
8	chr8:66278859:G:A	0	66278859	A	G
8	chr8:66279097:C:T	0	66279097	T	C
8	chr8:66279415:T:C	0	66279415	C	T
8	chr8:66279830:C:T	0	66279830	T	C
8	chr8:66280100:T:A	0	66280100	A	T
8	chr8:66280144:T:C	0	66280144	C	T
8	chr8:66280163:C:A	0	66280163	A	C
8	chr8:66280407:G:A	0	66280407	A	G
8	chr8:66281473:T:C	0	66281473	C	T
8	chr8:66281633:C:T	0	66281633	T	C
8	chr8:66281900:T:C	0	66281900	C	T
8	chr8:66282383:A:T	0	66282383	T	A
8	chr8:66282533:G:A	0	66282533	A	G
8	chr8:66282664:A:G	0	66282664	G	A
8	chr8:66282967:C:T	0	66282967	T	C
8	chr8:66283468:G:A	0	66283468	A	G
8	chr8:66283818:C:T	0	66283818	T	C
8	chr8:66284577:A:G	0	66284577	G	A
8	chr8:66284581:T:C	0	66284581	C	T
8	chr8:66285097:G:A	0	66285097	A	G
8	chr8:66285106:T:G	0	66285106	G	T
8	chr8:66286262:A:G	0	66286262	G	A
8	chr8:66286609:G:A	0	66286609	A	G
8	chr8:66286909:C:T	0	66286909	T	C
8	chr8:66288332:A:G	0	66288332	G	A
8	chr8:66288849:A:C	0	66288849	C	A
8	chr8:66288878:T:C	0	66288878	C	T
8	chr8:66290022:A:G	0	66290022	G	A
8	chr8:66290552:G:A	0	66290552	A	G
8	chr8:66291031:T:C	0	66291031	C	T
8	chr8:66291432:G:C	0	66291432	C	G
8	chr8:66291723:CA:C	0	66291723	C	CA
8	chr8:66291777:C:G	0	66291777	G	C
8	chr8:66292089:G:A	0	66292089	A	G
8	chr8:66292141:C:T	0	66292141	T	C
8	chr8:66292265:C:G	0	66292265	G	C
8	chr8:66292331:A:C	0	66292331	C	A
8	chr8:66292512:G:C	0	66292512	C	G
8	chr8:66293006:A:C	0	66293006	C	A
8	chr8:66294095:T:G	0	66294095	G	T
8	chr8:66294203:A:G	0	66294203	G	A
8	chr8:66294723:G:C	0	66294723	C	G
8	chr8:66294735:T:G	0	66294735	G	T
8	chr8:66294889:G:A	0	66294889	A	G
8	chr8:66295547:A:G	0	66295547	G	A
8	chr8:66296438:A:G	0	66296438	G	A
8	chr8:66297719:T:C	0	66297719	C	T
8	chr8:66298500:C:T	0	66298500	T	C
8	chr8:66298941:G:A	0	66298941	A	G
8	chr8:66299067:A:G	0	66299067	G	A
8	chr8:66300914:T:C	0	66300914	C	T
8	chr8:66301105:A:G	0	66301105	G	A
8	chr8:66301167:T:C	0	66301167	C	T
8	chr8:66301332:C:CA	0	66301332	CA	C
8	chr8:66302413:G:A	0	66302413	A	G
8	chr8:66302718:C:A	0	66302718	A	C
8	chr8:66304127:C:T	0	66304127	T	C
8	chr8:66304187:C:T	0	66304187	T	C
8	chr8:66304626:C:T	0	66304626	T	C
8	chr8:66304636:A:G	0	66304636	G	A
8	chr8:66305273:G:T	0	66305273	T	G
8	chr8:66305981:T:C	0	66305981	C	T
8	chr8:66306022:C:T	0	66306022	T	C
8	chr8:66306277:C:T	0	66306277	T	C
8	chr8:66306536:G:C	0	66306536	C	G
8	chr8:66306537:A:G	0	66306537	G	A
8	chr8:66306594:A:T	0	66306594	T	A
8	chr8:66307030:G:A	0	66307030	A	G
8	chr8:66307402:A:G	0	66307402	G	A
8	chr8:66307493:C:T	0	66307493	T	C
8	chr8:66308032:G:T	0	66308032	T	G
8	chr8:66308406:C:T	0	66308406	T	C
8	chr8:66309147:C:T	0	66309147	T	C
8	chr8:66309199:C:T	0	66309199	T	C
8	chr8:66309379:G:A	0	66309379	A	G
8	chr8:66309463:T:TG	0	66309463	TG	T
8	chr8:66310299:T:A	0	66310299	A	T
8	chr8:66310303:C:T	0	66310303	T	C
8	chr8:66310815:TTTC:T	0	66310815	T	TTTC
8	chr8:66310862:A:G	0	66310862	G	A
8	chr8:66311191:C:T	0	66311191	T	C
8	chr8:66311257:A:G	0	66311257	G	A
8	chr8:66311590:A:G	0	66311590	G	A
8	chr8:66311836:C:T	0	66311836	T	C
8	chr8:66312335:T:C	0	66312335	C	T
8	chr8:66312480:T:C	0	66312480	C	T
8	chr8:66312776:A:G	0	66312776	G	A
8	chr8:66312910:A:G	0	66312910	G	A
8	chr8:66313108:T:C	0	66313108	C	T
8	chr8:66313730:C:T	0	66313730	T	C
8	chr8:66314080:G:T	0	66314080	T	G
8	chr8:66314178:T:G	0	66314178	G	T
8	chr8:66314384:C:CTG	0	66314384	CTG	C
8	chr8:66314488:G:A	0	66314488	A	G
8	chr8:66314574:T:C	0	66314574	C	T
8	chr8:66314837:A:T	0	66314837	T	A
8	chr8:66314842:A:G	0	66314842	G	A
8	chr8:66315309:G:T	0	66315309	T	G
8	chr8:66315604:T:A	0	66315604	A	T
8	chr8:66315621:A:AGC	0	66315621	AGC	A
8	chr8:66315623:T:TAATAAA	0	66315623	TAATAAA	T
8	chr8:66315627:T:G	0	66315627	G	T
8	chr8:66316209:G:A	0	66316209	A	G
8	chr8:66316966:T:C	0	66316966	C	T
8	chr8:66317424:A:C	0	66317424	C	A
8	chr8:66317909:G:A	0	66317909	A	G
8	chr8:66317979:A:G	0	66317979	G	A
8	chr8:66318026:A:G	0	66318026	G	A
8	chr8:66318126:G:A	0	66318126	A	G
8	chr8:66318416:G:C	0	66318416	C	G
8	chr8:66318438:C:G	0	66318438	G	C
8	chr8:66318549:G:A	0	66318549	A	G
8	chr8:66318660:T:C	0	66318660	C	T
8	chr8:66318702:G:A	0	66318702	A	G
8	chr8:66318975:G:A	0	66318975	A	G
8	chr8:66319051:T:C	0	66319051	C	T
8	chr8:66319172:G:A	0	66319172	A	G
8	chr8:66319387:T:C	0	66319387	C	T
8	chr8:66320001:A:G	0	66320001	G	A
8	chr8:66320103:A:C	0	66320103	C	A
8	chr8:66320283:G:A	0	66320283	A	G
8	chr8:66320459:T:A	0	66320459	A	T
8	chr8:66320460:C:A	0	66320460	A	C
8	chr8:66321525:G:A	0	66321525	A	G
8	chr8:66321559:A:G	0	66321559	G	A
8	chr8:66321567:C:T	0	66321567	T	C
8	chr8:66322031:C:T	0	66322031	T	C
8	chr8:66322045:T:C	0	66322045	C	T
8	chr8:66322119:C:A	0	66322119	A	C
8	chr8:66322190:C:T	0	66322190	T	C
8	chr8:66322551:T:C	0	66322551	C	T
8	chr8:66322569:A:G	0	66322569	G	A
8	chr8:66322990:A:G	0	66322990	G	A
8	chr8:66323050:G:A	0	66323050	A	G
8	chr8:66323070:C:T	0	66323070	T	C
8	chr8:66323195:C:T	0	66323195	T	C
8	chr8:66324191:A:G	0	66324191	G	A
8	chr8:66324401:A:T	0	66324401	T	A
8	chr8:66324743:A:G	0	66324743	G	A
8	chr8:66324827:T:C	0	66324827	C	T
8	chr8:66324987:G:A	0	66324987	A	G
8	chr8:66325540:A:G	0	66325540	G	A
8	chr8:66325623:T:A	0	66325623	A	T
8	chr8:66325750:C:T	0	66325750	T	C
8	chr8:66327698:G:C	0	66327698	C	G
8	chr8:66328354:G:C	0	66328354	C	G
8	chr8:66328990:T:C	0	66328990	C	T
8	chr8:66329873:C:T	0	66329873	T	C
8	chr8:66330737:T:A	0	66330737	A	T
8	chr8:66330899:G:A	0	66330899	A	G
8	chr8:66331025:T:C	0	66331025	C	T
8	chr8:66331490:G:A	0	66331490	A	G
8	chr8:66332146:T:C	0	66332146	C	T
8	chr8:66333265:C:T	0	66333265	T	C
8	chr8:66333613:G:A	0	66333613	A	G
8	chr8:66333917:C:T	0	66333917	T	C
8	chr8:66334585:A:G	0	66334585	G	A
8	chr8:66335059:C:T	0	66335059	T	C
8	chr8:66336047:G:A	0	66336047	A	G
8	chr8:66336592:A:G	0	66336592	G	A
8	chr8:66336779:G:A	0	66336779	A	G
8	chr8:66336870:C:T	0	66336870	T	C
8	chr8:66338799:C:T	0	66338799	T	C
8	chr8:66338951:G:A	0	66338951	A	G
8	chr8:66339307:G:A	0	66339307	A	G
8	chr8:66339396:G:A	0	66339396	A	G
8	chr8:66339788:C:A	0	66339788	A	C
8	chr8:66339827:G:A	0	66339827	A	G
8	chr8:66340065:T:C	0	66340065	C	T
8	chr8:66340348:G:A	0	66340348	A	G
8	chr8:66340358:A:T	0	66340358	T	A
8	chr8:66340387:T:C	0	66340387	C	T
8	chr8:66340581:T:C	0	66340581	C	T
8	chr8:66340830:G:C	0	66340830	C	G
8	chr8:66340838:T:G	0	66340838	G	T
8	chr8:66340957:A:T	0	66340957	T	A
8	chr8:66341198:C:G	0	66341198	G	C
8	chr8:66341225:T:C	0	66341225	C	T
8	chr8:66341246:A:G	0	66341246	G	A
8	chr8:66341287:T:C	0	66341287	C	T
8	chr8:66341344:G:A	0	66341344	A	G
8	chr8:66341573:C:T	0	66341573	T	C
8	chr8:66341619:T:A	0	66341619	A	T
8	chr8:66341857:A:G	0	66341857	G	A
8	chr8:66342303:T:C	0	66342303	C	T
8	chr8:66342488:C:T	0	66342488	T	C
8	chr8:66342660:G:A	0	66342660	A	G
8	chr8:66342934:T:C	0	66342934	C	T
8	chr8:66343262:A:C	0	66343262	C	A
8	chr8:66343281:T:C	0	66343281	C	T
8	chr8:66343371:G:A	0	66343371	A	G
8	chr8:66343782:T:C	0	66343782	C	T
8	chr8:66343967:A:ACAAAG	0	66343967	ACAAAG	A
8	chr8:66343999:C:T	0	66343999	T	C
8	chr8:66344000:C:A	0	66344000	A	C
8	chr8:66344494:A:G	0	66344494	G	A
8	chr8:66344794:G:A	0	66344794	A	G
8	chr8:66345440:A:G	0	66345440	G	A
8	chr8:66345545:G:C	0	66345545	C	G
8	chr8:66345999:C:A	0	66345999	A	C
8	chr8:66346124:G:A	0	66346124	A	G
8	chr8:66346333:C:A	0	66346333	A	C
8	chr8:66346505:T:C	0	66346505	C	T
8	chr8:66346657:A:T	0	66346657	T	A
8	chr8:66346783:C:T	0	66346783	T	C
8	chr8:66346841:G:A	0	66346841	A	G
8	chr8:66346881:A:G	0	66346881	G	A
8	chr8:66347014:T:C	0	66347014	C	T
8	chr8:66347072:C:G	0	66347072	G	C
8	chr8:66347497:GTTTAACTGACCTTACTTAACTACTTC:G	0	66347497	G	GTTTAACTGACCTTACTTAACTACTTC
8	chr8:66347527:TG:T	0	66347527	T	TG
8	chr8:66347918:C:T	0	66347918	T	C
8	chr8:66348150:CTT:C	0	66348150	C	CTT
8	chr8:66348201:A:G	0	66348201	G	A
8	chr8:66348237:A:G	0	66348237	G	A
8	chr8:66348395:A:G	0	66348395	G	A
8	chr8:66349116:T:G	0	66349116	G	T
8	chr8:66349718:AG:A	0	66349718	A	AG
8	chr8:66349772:T:C	0	66349772	C	T
8	chr8:66349904:G:A	0	66349904	A	G
8	chr8:66350210:T:C	0	66350210	C	T
8	chr8:66350410:G:A	0	66350410	A	G
8	chr8:66351067:A:G	0	66351067	G	A
8	chr8:66351205:TGAG:T	0	66351205	T	TGAG
8	chr8:66351455:T:C	0	66351455	C	T
8	chr8:66351699:A:G	0	66351699	G	A
8	chr8:66353335:A:T	0	66353335	T	A
8	chr8:66355129:G:C	0	66355129	C	G
8	chr8:66355332:C:T	0	66355332	T	C
8	chr8:66356048:T:A	0	66356048	A	T
8	chr8:66356179:G:A	0	66356179	A	G
8	chr8:66357101:T:C	0	66357101	C	T
8	chr8:66357807:A:T	0	66357807	T	A
8	chr8:66357984:C:T	0	66357984	T	C
8	chr8:66358053:G:A	0	66358053	A	G
8	chr8:66358270:G:A	0	66358270	A	G
8	chr8:66358431:G:A	0	66358431	A	G
8	chr8:66358973:G:A	0	66358973	A	G
8	chr8:66359379:T:A	0	66359379	A	T
8	chr8:66359455:C:T	0	66359455	T	C
8	chr8:66360646:C:T	0	66360646	T	C
8	chr8:66361561:C:T	0	66361561	T	C
8	chr8:66361799:T:C	0	66361799	C	T
8	chr8:66361812:G:A	0	66361812	A	G
8	chr8:66362216:T:C	0	66362216	C	T
8	chr8:66362588:A:T	0	66362588	T	A
8	chr8:66362740:CTA:C	0	66362740	C	CTA
8	chr8:66364273:A:G	0	66364273	G	A
8	chr8:66365069:G:A	0	66365069	A	G
8	chr8:66365070:A:T	0	66365070	T	A
8	chr8:66365104:T:C	0	66365104	C	T
8	chr8:66365405:G:A	0	66365405	A	G
8	chr8:66365750:C:A	0	66365750	A	C
8	chr8:66366301:G:C	0	66366301	C	G
8	chr8:66366641:C:T	0	66366641	T	C
8	chr8:66366934:T:TA	0	66366934	TA	T
8	chr8:66367249:C:T	0	66367249	T	C
8	chr8:66368552:C:T	0	66368552	T	C
8	chr8:66368928:T:C	0	66368928	C	T
8	chr8:66369484:G:T	0	66369484	T	G
8	chr8:66369888:C:A	0	66369888	A	C
8	chr8:66370341:A:G	0	66370341	G	A
8	chr8:66370352:A:T	0	66370352	T	A
8	chr8:66370828:C:A	0	66370828	A	C
8	chr8:66372224:T:A	0	66372224	A	T
8	chr8:66372890:T:A	0	66372890	A	T
8	chr8:66373174:C:T	0	66373174	T	C
8	chr8:66373840:C:A	0	66373840	A	C
8	chr8:66375910:C:T	0	66375910	T	C
8	chr8:66376059:G:C	0	66376059	C	G
8	chr8:66376751:C:T	0	66376751	T	C
8	chr8:66376922:A:G	0	66376922	G	A
8	chr8:66378292:G:A	0	66378292	A	G
8	chr8:66379364:G:T	0	66379364	T	G
8	chr8:66379670:T:C	0	66379670	C	T
8	chr8:66379711:C:T	0	66379711	T	C
8	chr8:66379882:T:C	0	66379882	C	T
8	chr8:66380481:T:C	0	66380481	C	T
8	chr8:66381851:G:A	0	66381851	A	G
8	chr8:66382197:C:T	0	66382197	T	C
8	chr8:66382557:G:T	0	66382557	T	G
8	chr8:66383191:C:T	0	66383191	T	C
8	chr8:66383246:T:C	0	66383246	C	T
8	chr8:66383848:G:A	0	66383848	A	G
8	chr8:66384164:G:C	0	66384164	C	G
8	chr8:66384856:C:T	0	66384856	T	C
8	chr8:66385733:C:T	0	66385733	T	C
8	chr8:66386145:G:A	0	66386145	A	G
8	chr8:66386826:T:C	0	66386826	C	T
8	chr8:66387687:G:C	0	66387687	C	G
8	chr8:66388713:A:G	0	66388713	G	A
8	chr8:66389246:G:A	0	66389246	A	G
8	chr8:66389590:C:A	0	66389590	A	C
8	chr8:66390193:T:C	0	66390193	C	T
8	chr8:66390449:G:C	0	66390449	C	G
8	chr8:66390723:A:T	0	66390723	T	A
8	chr8:66391080:G:A	0	66391080	A	G
8	chr8:66391972:G:A	0	66391972	A	G
8	chr8:66391988:T:C	0	66391988	C	T
8	chr8:66392521:G:T	0	66392521	T	G
8	chr8:66392843:G:A	0	66392843	A	G
8	chr8:66393005:C:T	0	66393005	T	C
8	chr8:66394483:A:G	0	66394483	G	A
8	chr8:66394629:A:G	0	66394629	G	A
8	chr8:66394916:G:A	0	66394916	A	G
8	chr8:66394926:A:G	0	66394926	G	A
8	chr8:66395029:A:G	0	66395029	G	A
8	chr8:66395616:C:T	0	66395616	T	C
8	chr8:66396391:GACTT:G	0	66396391	G	GACTT
8	chr8:66396557:T:C	0	66396557	C	T
8	chr8:66396792:G:A	0	66396792	A	G
8	chr8:66396893:G:T	0	66396893	T	G
8	chr8:66397140:T:A	0	66397140	A	T
8	chr8:66397202:C:T	0	66397202	T	C
8	chr8:66397282:C:T	0	66397282	T	C
8	chr8:66397725:A:T	0	66397725	T	A
8	chr8:66399066:T:C	0	66399066	C	T
8	chr8:66399169:C:A	0	66399169	A	C
8	chr8:66399293:C:T	0	66399293	T	C
8	chr8:66400113:G:A	0	66400113	A	G
8	chr8:66400382:G:T	0	66400382	T	G
8	chr8:66401164:T:C	0	66401164	C	T
8	chr8:66401322:C:T	0	66401322	T	C
8	chr8:66403725:G:A	0	66403725	A	G
8	chr8:66404538:T:C	0	66404538	C	T
8	chr8:66404543:T:C	0	66404543	C	T
8	chr8:66405260:C:T	0	66405260	T	C
8	chr8:66405727:G:A	0	66405727	A	G
8	chr8:66405757:G:T	0	66405757	T	G
8	chr8:66406026:T:C	0	66406026	C	T
8	chr8:66406135:G:A	0	66406135	A	G
8	chr8:66406941:G:A	0	66406941	A	G
8	chr8:66408129:A:G	0	66408129	G	A
8	chr8:66408224:T:C	0	66408224	C	T
8	chr8:66409429:C:T	0	66409429	T	C
8	chr8:66410662:C:T	0	66410662	T	C
8	chr8:66410890:A:G	0	66410890	G	A
8	chr8:66411181:G:T	0	66411181	T	G
8	chr8:66411339:A:C	0	66411339	C	A
8	chr8:66411934:C:G	0	66411934	G	C
8	chr8:66412633:A:T	0	66412633	T	A
8	chr8:66412767:A:G	0	66412767	G	A
8	chr8:66413259:A:G	0	66413259	G	A
8	chr8:66413374:C:T	0	66413374	T	C
8	chr8:66414037:C:T	0	66414037	T	C
8	chr8:66416013:G:A	0	66416013	A	G
8	chr8:66416179:G:A	0	66416179	A	G
8	chr8:66416253:G:C	0	66416253	C	G
8	chr8:66416297:A:G	0	66416297	G	A
8	chr8:66416394:G:A	0	66416394	A	G
8	chr8:66416613:CA:C	0	66416613	C	CA
8	chr8:66416873:G:A	0	66416873	A	G
8	chr8:66418736:C:T	0	66418736	T	C
8	chr8:66419070:AG:A	0	66419070	A	AG
8	chr8:66419485:C:T	0	66419485	T	C
8	chr8:66419630:TG:T	0	66419630	T	TG
8	chr8:66420889:C:G	0	66420889	G	C
8	chr8:66421758:G:C	0	66421758	C	G
8	chr8:66421864:A:C	0	66421864	C	A
8	chr8:66422562:A:C	0	66422562	C	A
8	chr8:66422848:A:G	0	66422848	G	A
8	chr8:66422869:G:A	0	66422869	A	G
8	chr8:66423160:C:A	0	66423160	A	C
8	chr8:66423193:G:A	0	66423193	A	G
8	chr8:66423399:A:G	0	66423399	G	A
8	chr8:66423538:G:A	0	66423538	A	G
8	chr8:66424147:C:T	0	66424147	T	C
8	chr8:66425923:G:C	0	66425923	C	G
8	chr8:66428022:C:G	0	66428022	G	C
8	chr8:66428142:A:G	0	66428142	G	A
8	chr8:66429143:G:A	0	66429143	A	G
8	chr8:66429508:A:G	0	66429508	G	A
8	chr8:66429842:G:A	0	66429842	A	G
8	chr8:66430022:G:A	0	66430022	A	G
8	chr8:66430806:A:C	0	66430806	C	A
8	chr8:66430810:TC:T	0	66430810	T	TC
8	chr8:66430982:G:A	0	66430982	A	G
8	chr8:66431041:G:A	0	66431041	A	G
8	chr8:66431166:AACTTAT:A	0	66431166	A	AACTTAT
8	chr8:66433386:C:T	0	66433386	T	C
8	chr8:66434216:T:G	0	66434216	G	T
8	chr8:66434417:ACT:A	0	66434417	A	ACT
8	chr8:66434815:C:T	0	66434815	T	C
8	chr8:66436223:C:T	0	66436223	T	C
8	chr8:66436305:G:A	0	66436305	A	G
8	chr8:66436334:G:T	0	66436334	T	G
8	chr8:66436409:G:GA	0	66436409	GA	G
8	chr8:66436581:C:T	0	66436581	T	C
8	chr8:66436672:A:G	0	66436672	G	A
8	chr8:66437760:G:A	0	66437760	A	G
8	chr8:66439532:G:A	0	66439532	A	G
8	chr8:66441023:T:C	0	66441023	C	T
8	chr8:66441190:C:T	0	66441190	T	C
8	chr8:66441427:A:G	0	66441427	G	A
8	chr8:66441491:C:G	0	66441491	G	C
8	chr8:66441719:G:A	0	66441719	A	G
8	chr8:66441733:A:G	0	66441733	G	A
8	chr8:66441921:G:A	0	66441921	A	G
8	chr8:66442005:G:A	0	66442005	A	G
8	chr8:66442478:T:C	0	66442478	C	T
8	chr8:66442592:T:C	0	66442592	C	T
8	chr8:66443190:T:C	0	66443190	C	T
8	chr8:66443672:A:AG	0	66443672	AG	A
8	chr8:66443847:A:G	0	66443847	G	A
8	chr8:66444140:GT:G	0	66444140	G	GT
8	chr8:66444838:C:T	0	66444838	T	C
8	chr8:66445027:A:G	0	66445027	G	A
8	chr8:66445455:G:T	0	66445455	T	G
8	chr8:66446014:A:C	0	66446014	C	A
8	chr8:66446459:A:G	0	66446459	G	A
8	chr8:66446646:G:A	0	66446646	A	G
8	chr8:66448527:C:A	0	66448527	A	C
8	chr8:66448783:G:C	0	66448783	C	G
8	chr8:66449029:T:C	0	66449029	C	T
8	chr8:66449099:AC:A	0	66449099	A	AC
8	chr8:66450139:G:T	0	66450139	T	G
8	chr8:66450629:A:G	0	66450629	G	A
8	chr8:66450725:G:A	0	66450725	A	G
8	chr8:66451006:C:T	0	66451006	T	C
8	chr8:66451134:C:T	0	66451134	T	C
8	chr8:66451377:A:G	0	66451377	G	A
8	chr8:66451850:T:C	0	66451850	C	T
8	chr8:66453346:A:G	0	66453346	G	A
8	chr8:66453625:C:T	0	66453625	T	C
8	chr8:66454756:C:T	0	66454756	T	C
8	chr8:66454879:A:G	0	66454879	G	A
8	chr8:66454907:G:A	0	66454907	A	G
8	chr8:66455897:T:A	0	66455897	A	T
8	chr8:66456949:C:T	0	66456949	T	C
8	chr8:66457622:T:G	0	66457622	G	T
8	chr8:66458598:G:A	0	66458598	A	G
8	chr8:66458695:TG:T	0	66458695	T	TG
8	chr8:66458802:C:T	0	66458802	T	C
8	chr8:66459193:A:G	0	66459193	G	A
8	chr8:66459599:T:A	0	66459599	A	T
8	chr8:66460783:T:G	0	66460783	G	T
8	chr8:66460902:A:G	0	66460902	G	A
8	chr8:66461043:C:T	0	66461043	T	C
8	chr8:66462435:A:G	0	66462435	G	A
8	chr8:66463114:A:T	0	66463114	T	A
8	chr8:66463257:A:G	0	66463257	G	A
8	chr8:66463258:A:G	0	66463258	G	A
8	chr8:66463284:T:C	0	66463284	C	T
8	chr8:66464185:A:C	0	66464185	C	A
8	chr8:66465275:C:T	0	66465275	T	C
8	chr8:66466156:C:T	0	66466156	T	C
8	chr8:66466329:G:A	0	66466329	A	G
8	chr8:66466338:A:G	0	66466338	G	A
8	chr8:66466497:T:C	0	66466497	C	T
8	chr8:66466503:C:T	0	66466503	T	C
8	chr8:66466560:A:C	0	66466560	C	A
8	chr8:66466824:G:T	0	66466824	T	G
8	chr8:66467105:C:T	0	66467105	T	C
8	chr8:66467515:T:C	0	66467515	C	T
8	chr8:66467716:G:A	0	66467716	A	G
8	chr8:66467775:A:G	0	66467775	G	A
8	chr8:66467907:G:A	0	66467907	A	G
8	chr8:66468142:C:T	0	66468142	T	C
8	chr8:66468293:T:C	0	66468293	C	T
8	chr8:66468442:C:T	0	66468442	T	C
8	chr8:66468502:C:A	0	66468502	A	C
8	chr8:66468628:T:C	0	66468628	C	T
8	chr8:66469384:T:C	0	66469384	C	T
8	chr8:66469930:C:T	0	66469930	T	C
8	chr8:66470300:C:T	0	66470300	T	C
8	chr8:66471041:A:G	0	66471041	G	A
8	chr8:66471092:A:G	0	66471092	G	A
8	chr8:66471549:T:C	0	66471549	C	T
8	chr8:66471790:A:G	0	66471790	G	A
8	chr8:66471887:G:A	0	66471887	A	G
8	chr8:66472853:T:C	0	66472853	C	T
8	chr8:66473235:A:G	0	66473235	G	A
8	chr8:66473890:A:G	0	66473890	G	A
8	chr8:66474506:A:T	0	66474506	T	A
8	chr8:66474742:T:G	0	66474742	G	T
8	chr8:66474746:T:C	0	66474746	C	T
8	chr8:66474759:T:C	0	66474759	C	T
8	chr8:66474866:A:T	0	66474866	T	A
8	chr8:66475174:T:C	0	66475174	C	T
8	chr8:66475494:A:C	0	66475494	C	A
8	chr8:66475677:A:T	0	66475677	T	A
8	chr8:66475985:T:C	0	66475985	C	T
8	chr8:66476016:A:G	0	66476016	G	A
8	chr8:66476053:C:T	0	66476053	T	C
8	chr8:66476204:A:AT	0	66476204	AT	A
8	chr8:66476300:G:A	0	66476300	A	G
8	chr8:66477084:A:G	0	66477084	G	A
8	chr8:66477260:A:G	0	66477260	G	A
8	chr8:66478789:C:G	0	66478789	G	C
8	chr8:66478849:A:G	0	66478849	G	A
8	chr8:66480603:A:G	0	66480603	G	A
8	chr8:66480826:G:C	0	66480826	C	G
8	chr8:66481378:T:C	0	66481378	C	T
8	chr8:66481731:A:AC	0	66481731	AC	A
8	chr8:66482034:G:A	0	66482034	A	G
8	chr8:66482435:C:T	0	66482435	T	C
8	chr8:66482453:G:A	0	66482453	A	G
8	chr8:66483670:G:A	0	66483670	A	G
8	chr8:66484235:T:C	0	66484235	C	T
8	chr8:66484776:A:G	0	66484776	G	A
8	chr8:66485224:T:C	0	66485224	C	T
8	chr8:66485283:T:G	0	66485283	G	T
8	chr8:66485374:T:A	0	66485374	A	T
8	chr8:66486074:C:T	0	66486074	T	C
8	chr8:66486306:C:T	0	66486306	T	C
8	chr8:66486419:T:C	0	66486419	C	T
8	chr8:66486556:G:A	0	66486556	A	G
8	chr8:66486817:A:G	0	66486817	G	A
8	chr8:66486915:C:T	0	66486915	T	C
8	chr8:66487568:G:C	0	66487568	C	G
8	chr8:66487706:A:G	0	66487706	G	A
8	chr8:66487826:A:G	0	66487826	G	A
8	chr8:66488064:C:T	0	66488064	T	C
8	chr8:66488112:G:A	0	66488112	A	G
8	chr8:66488784:TTTTTG:T	0	66488784	T	TTTTTG
8	chr8:66488942:C:T	0	66488942	T	C
8	chr8:66489430:A:G	0	66489430	G	A
8	chr8:66489481:C:T	0	66489481	T	C
8	chr8:66491437:C:T	0	66491437	T	C
8	chr8:66491879:T:C	0	66491879	C	T
8	chr8:66492497:T:C	0	66492497	C	T
8	chr8:66492863:C:T	0	66492863	T	C
8	chr8:66494956:C:A	0	66494956	A	C
8	chr8:66495639:C:T	0	66495639	T	C
8	chr8:66496356:A:G	0	66496356	G	A
8	chr8:66497606:G:A	0	66497606	A	G
8	chr8:66498779:T:G	0	66498779	G	T
8	chr8:66498784:T:C	0	66498784	C	T
8	chr8:66499646:C:T	0	66499646	T	C
8	chr8:66499779:G:A	0	66499779	A	G
8	chr8:66500771:G:A	0	66500771	A	G
8	chr8:66500781:G:A	0	66500781	A	G
8	chr8:66501034:A:G	0	66501034	G	A
8	chr8:66502103:T:C	0	66502103	C	T
8	chr8:66507185:T:G	0	66507185	G	T
8	chr8:66509260:A:G	0	66509260	G	A
```
