## Supplementary material for "Characterization of shared and ancestry-specific signals driving complex traits using multi-ancestry fine-mapping": mesusieoutput

```
                 eur          afr      eur_afr
   [1,] 0.0003907815 0.0001751562 9.016260e-05
   [2,] 0.0002231713 0.0001407517 6.309176e-05
   [3,] 0.0004371605 0.0001751562 9.842269e-05
   [4,] 0.0001606154 0.0001452052 3.566653e-05
   [5,] 0.0003877818 0.0001751562 8.962077e-05
   [6,] 0.0002114597 0.0001418300 6.121721e-05
   [7,] 0.0004739505 0.0001757489 1.020218e-04
   [8,] 0.0001340731 0.0003678180 4.770414e-05
   [9,] 0.0001844799 0.0001796768 5.125472e-05
  [10,] 0.0001850284 0.0001796028 5.134216e-05
  [11,] 0.0001843525 0.0001796028 5.126104e-05
  [12,] 0.0001851686 0.0001794280 5.143120e-05
  [13,] 0.0001843525 0.0001796587 5.124532e-05
  [14,] 0.0001690709 0.0001464418 3.628121e-05
  [15,] 0.0001426953 0.0001414422 3.517064e-05
  [16,] 0.0001841053 0.0001795236 5.125595e-05
  [17,] 0.0001848907 0.0001794744 5.137298e-05
  [18,] 0.0001419405 0.0001398551 3.545759e-05
  [19,] 0.0001493174 0.0001461415 3.453304e-05
  [20,] 0.0001415896 0.0001395899 3.551565e-05
  [21,] 0.0001414706 0.0001387200 3.545214e-05
  [22,] 0.0001844799 0.0001795493 5.129292e-05
  [23,] 0.0001842277 0.0001794987 5.127901e-05
  [24,] 0.0001611158 0.0001436853 3.675543e-05
  [25,] 0.0001406455 0.0001395899 3.585493e-05
  [26,] 0.0001407535 0.0001387907 3.570056e-05
  [27,] 0.0001843525 0.0001794339 5.131877e-05
  [28,] 0.0001690709 0.0001445676 3.624780e-05
  [29,] 0.0001691140 0.0002045015 5.045783e-05
  [30,] 0.0001620803 0.0001428585 3.659915e-05
  [31,] 0.0001844799 0.0001794508 5.132865e-05
  [32,] 0.0001844799 0.0001794508 5.132865e-05
  [33,] 0.0001848907 0.0001793637 5.142442e-05
  [34,] 0.0001679626 0.0001445094 3.625884e-05
  [35,] 0.0001843525 0.0001794744 5.130324e-05
  [36,] 0.0001657496 0.0002055487 5.115640e-05
  [37,] 0.0001482217 0.0001452540 3.453508e-05
  [38,] 0.0001842277 0.0001796028 5.124662e-05
  [39,] 0.0001643805 0.0001438656 3.655610e-05
  [40,] 0.0001844799 0.0001794508 5.132865e-05
  [41,] 0.0001415896 0.0001395160 3.550762e-05
  [42,] 0.0001415896 0.0001395160 3.550762e-05
  [43,] 0.0001416386 0.0001403195 3.558217e-05
  [44,] 0.0001851686 0.0001790848 5.144984e-05
  [45,] 0.0001853114 0.0001790848 5.147117e-05
  [46,] 0.0001412419 0.0001401080 3.567690e-05
  [47,] 0.0001641617 0.0001434459 3.654651e-05
  [48,] 0.0002171342 0.0001641863 5.279753e-05
  [49,] 0.0001673665 0.0002074579 5.133658e-05
  [50,] 0.0001481680 0.0001456904 3.454129e-05
  [51,] 0.0001666678 0.0001644500 4.609282e-05
  [52,] 0.0001726328 0.0001441701 3.623327e-05
  [53,] 0.0001685119 0.0001438656 3.624379e-05
  [54,] 0.0001422009 0.0001408734 3.519806e-05
  [55,] 0.0001848907 0.0001792706 5.147955e-05
  [56,] 0.0001854567 0.0001789736 5.158223e-05
  [57,] 0.0001856046 0.0001785872 5.127132e-05
  [58,] 0.0001846098 0.0001790329 5.139987e-05
  [59,] 0.0001639436 0.0001414957 3.648374e-05
  [60,] 0.0001544627 0.0003143906 7.589307e-05
  [61,] 0.0001588343 0.0003148364 8.167159e-05
  [62,] 0.0001857550 0.0001789482 5.165914e-05
  [63,] 0.0001643918 0.0001466655 3.640885e-05
  [64,] 0.0005637965 0.0004649943 8.920244e-04
  [65,] 0.0005869341 0.0004743067 9.609362e-04
  [66,] 0.0002169229 0.0001641334 5.296814e-05
  [67,] 0.0001423932 0.0001438052 3.542754e-05
  [68,] 0.0001851686 0.0001792541 5.153401e-05
  [69,] 0.0001646923 0.0001456741 3.635974e-05
  [70,] 0.0001406238 0.0001419668 3.566372e-05
  [71,] 0.0001331600 0.0004352490 5.226103e-05
  [72,] 0.0001404139 0.0001434891 3.591346e-05
  [73,] 0.0002216861 0.0001641264 5.365861e-05
  [74,] 0.0001853114 0.0001791583 5.164644e-05
  [75,] 0.0001666552 0.0001461962 3.640217e-05
  [76,] 0.0002203773 0.0001644362 5.356502e-05
  [77,] 0.0004677152 0.0004450111 6.716781e-04
  [78,] 0.0001405698 0.0001432456 3.584726e-05
  [79,] 0.0001496617 0.0001478241 3.455016e-05
  [80,] 0.0001850284 0.0001791278 5.163791e-05
  [81,] 0.0001411316 0.0001415308 3.550147e-05
  [82,] 0.0002216861 0.0001644178 5.396976e-05
  [83,] 0.0002216861 0.0001644178 5.396976e-05
  [84,] 0.0001850284 0.0001791305 5.163404e-05
  [85,] 0.0001837533 0.0001791583 5.138750e-05
  [86,] 0.0002012731 0.0002728677 1.097392e-04
  [87,] 0.0001853114 0.0001791190 5.170128e-05
  [88,] 0.0001853114 0.0001791190 5.170128e-05
  [89,] 0.0001637395 0.0001460488 3.647812e-05
  [90,] 0.0001862375 0.0001790856 5.194640e-05
  [91,] 0.0001853114 0.0001791035 5.172959e-05
  [92,] 0.0001642114 0.0001463719 3.647469e-05
  [93,] 0.0001844585 0.0002002073 5.176228e-05
  [94,] 0.0002179158 0.0001645775 5.279709e-05
  [95,] 0.0001863985 0.0001793242 5.197526e-05
  [96,] 0.0001853114 0.0001793115 5.180607e-05
  [97,] 0.0001659017 0.0001463006 3.654851e-05
  [98,] 0.0001848907 0.0001793929 5.160808e-05
  [99,] 0.0001848907 0.0001793929 5.160808e-05
 [100,] 0.0001618831 0.0001467684 3.689181e-05
 [101,] 0.0001846572 0.0001804843 5.190233e-05
 [102,] 0.0001593555 0.0001493544 3.495330e-05
 [103,] 0.0001663947 0.0001469637 3.655762e-05
 [104,] 0.0001843246 0.0001806064 5.195636e-05
 [105,] 0.0001856046 0.0001792963 5.206729e-05
 [106,] 0.0001552081 0.0001486289 3.502394e-05
 [107,] 0.0001515781 0.0001502192 3.523966e-05
 [108,] 0.0001515781 0.0001486289 3.516683e-05
 [109,] 0.0001407535 0.0001440292 3.639276e-05
 [110,] 0.0001649424 0.0001458677 3.663621e-05
 [111,] 0.0001413266 0.0001436028 3.569195e-05
 [112,] 0.0001668967 0.0001464972 3.660537e-05
 [113,] 0.0001835202 0.0001792977 5.151046e-05
 [114,] 0.0001840379 0.0001792945 5.161779e-05
 [115,] 0.0001842964 0.0002598823 9.105817e-05
 [116,] 0.0001839705 0.0001792977 5.159971e-05
 [117,] 0.0001409461 0.0001447773 3.591799e-05
 [118,] 0.0001629260 0.0001460686 3.671594e-05
 [119,] 0.0001851306 0.0001814256 5.237223e-05
 [120,] 0.0001412164 0.0001484669 3.623411e-05
 [121,] 0.0001899227 0.0002032795 5.614565e-05
 [122,] 0.0001571535 0.0001890553 4.808999e-05
 [123,] 0.0001927233 0.0002093038 5.984881e-05
 [124,] 0.0004417888 0.0001478077 5.862398e-05
 [125,] 0.0003390184 0.0001759213 1.067550e-04
 [126,] 0.0002966826 0.0002041295 1.295879e-04
 [127,] 0.0004259424 0.0001477289 5.775511e-05
 [128,] 0.0002236861 0.0001756409 5.512244e-05
 [129,] 0.0004226682 0.0001481498 5.708391e-05
 [130,] 0.0001421646 0.0001659023 4.008034e-05
 [131,] 0.0003834609 0.0001535712 9.684753e-05
 [132,] 0.0001481675 0.0001879182 3.769945e-05
 [133,] 0.0001421368 0.0001651837 4.001750e-05
 [134,] 0.0001577969 0.0001742851 5.441842e-05
 [135,] 0.0002550951 0.0001509803 4.489740e-05
 [136,] 0.0002040492 0.0001736958 5.313784e-05
 [137,] 0.0001934380 0.0002203694 6.487426e-05
 [138,] 0.0003477539 0.0001752751 1.085139e-04
 [139,] 0.0002007467 0.0001871604 5.582847e-05
 [140,] 0.0001402770 0.0001791294 4.664588e-05
 [141,] 0.0003541033 0.0001761586 1.112813e-04
 [142,] 0.0001601355 0.0001895406 5.422286e-05
 [143,] 0.0001837061 0.0001523338 4.066585e-05
 [144,] 0.0002023730 0.0001868657 5.638976e-05
 [145,] 0.0001975699 0.0002103906 6.692571e-05
 [146,] 0.0001467688 0.0002665199 7.032078e-05
 [147,] 0.0001450189 0.0001665335 4.559847e-05
 [148,] 0.0002475379 0.0001536048 4.364493e-05
 [149,] 0.0001763992 0.0001723673 3.944505e-05
 [150,] 0.0002030843 0.0001804706 3.912963e-05
 [151,] 0.0001984048 0.0001651412 5.642837e-05
 [152,] 0.0001758012 0.0001446629 3.841894e-05
 [153,] 0.0004760179 0.0001729903 1.375496e-04
 [154,] 0.0002534971 0.0001529543 4.405199e-05
 [155,] 0.0002510690 0.0001529543 4.393914e-05
 [156,] 0.0002034060 0.0001736041 5.311154e-05
 [157,] 0.0003620641 0.0001707820 1.063828e-04
 [158,] 0.0003643271 0.0001717720 1.082120e-04
 [159,] 0.0001739223 0.0001446629 3.838205e-05
 [160,] 0.0001763992 0.0001440212 3.846501e-05
 [161,] 0.0001547666 0.0002731461 7.743164e-05
 [162,] 0.0003721545 0.0001744640 1.137725e-04
 [163,] 0.0001978822 0.0001654281 5.648625e-05
 [164,] 0.0002032840 0.0001737281 5.304259e-05
 [165,] 0.0001595984 0.0001848995 5.923519e-05
 [166,] 0.0001763210 0.0001430670 3.852354e-05
 [167,] 0.0001984473 0.0002212061 6.275355e-05
 [168,] 0.0001999675 0.0001864500 5.641575e-05
 [169,] 0.0001757579 0.0001969402 5.759907e-05
 [170,] 0.0003641317 0.0001765847 1.144759e-04
 [171,] 0.0002523223 0.0001502709 4.496903e-05
 [172,] 0.0001455984 0.0002959136 7.433043e-05
 [173,] 0.0001478965 0.0002243904 5.021463e-05
 [174,] 0.0001568297 0.0001990988 5.408440e-05
 [175,] 0.0001718418 0.0002192786 4.562094e-05
 [176,] 0.0003930351 0.0001810434 1.278468e-04
 [177,] 0.0002719187 0.0001530610 4.513197e-05
 [178,] 0.0001478010 0.0002220846 5.018268e-05
 [179,] 0.0002774434 0.0001518376 4.580510e-05
 [180,] 0.0001478652 0.0002243904 5.031028e-05
 [181,] 0.0002027292 0.0001746099 5.286225e-05
 [182,] 0.0003819350 0.0001813160 1.253650e-04
 [183,] 0.0001571942 0.0002012935 5.520173e-05
 [184,] 0.0002694175 0.0001516595 4.543293e-05
 [185,] 0.0002021618 0.0001752418 5.273705e-05
 [186,] 0.0001478293 0.0002333813 5.174361e-05
 [187,] 0.0003770528 0.0001772366 1.185292e-04
 [188,] 0.0002016681 0.0001751275 5.272503e-05
 [189,] 0.0001574565 0.0001671631 4.348126e-05
 [190,] 0.0001981951 0.0002244174 6.737603e-05
 [191,] 0.0003675488 0.0001798844 1.195608e-04
 [192,] 0.0001567557 0.0001944526 5.293168e-05
 [193,] 0.0001566500 0.0001962106 5.311892e-05
 [194,] 0.0002007731 0.0001748626 5.273965e-05
 [195,] 0.0003868052 0.0001827124 1.286440e-04
 [196,] 0.0003868052 0.0001828613 1.288492e-04
 [197,] 0.0001475866 0.0002113791 4.961384e-05
 [198,] 0.0003831133 0.0001821107 1.267763e-04
 [199,] 0.0002639493 0.0001476147 4.644689e-05
 [200,] 0.0003856077 0.0001763611 1.194306e-04
 [201,] 0.0002674353 0.0001468137 4.713745e-05
 [202,] 0.0002210279 0.0001330424 4.546784e-05
 [203,] 0.0003723889 0.0001919768 1.364049e-04
 [204,] 0.0002703599 0.0001452549 4.793707e-05
 [205,] 0.0009912904 0.0006401473 2.714530e-03
 [206,] 0.0002104552 0.0001857653 5.962426e-05
 [207,] 0.0005253287 0.0001890424 1.791670e-04
 [208,] 0.0002345788 0.0002103462 9.472930e-05
 [209,] 0.0002657275 0.0001452801 4.758495e-05
 [210,] 0.0002657275 0.0001444949 4.828000e-05
 [211,] 0.0002657275 0.0001445840 4.819164e-05
 [212,] 0.0001322821 0.0001588197 4.127332e-05
 [213,] 0.0002755744 0.0001443614 4.917878e-05
 [214,] 0.0002550806 0.0001446426 4.732498e-05
 [215,] 0.0004781949 0.0001872711 1.623717e-04
 [216,] 0.0003059341 0.0001738091 7.798081e-05
 [217,] 0.0003043480 0.0001737766 7.827877e-05
 [218,] 0.0002495261 0.0001455684 4.622465e-05
 [219,] 0.0002523594 0.0001565518 8.358023e-05
 [220,] 0.0001326925 0.0001364189 3.487077e-05
 [221,] 0.0002570175 0.0001443311 4.776913e-05
 [222,] 0.0002580782 0.0001445921 4.759995e-05
 [223,] 0.0002666995 0.0001442941 4.856686e-05
 [224,] 0.0002696768 0.0001442485 4.885066e-05
 [225,] 0.0002619464 0.0001441681 4.833258e-05
 [226,] 0.0002400202 0.0001441132 4.716731e-05
 [227,] 0.0001309181 0.0001557021 3.974797e-05
 [228,] 0.0003151003 0.0001783651 9.049415e-05
 [229,] 0.0002222574 0.0001750609 6.645986e-05
 [230,] 0.0004529490 0.0007243564 1.185647e-03
 [231,] 0.0003111317 0.0001780770 8.896117e-05
 [232,] 0.0001883743 0.0002338553 6.064512e-05
 [233,] 0.0002583346 0.0001434995 7.193759e-05
 [234,] 0.0002083078 0.0001756326 6.339444e-05
 [235,] 0.0003437250 0.0001796835 1.003636e-04
 [236,] 0.0005623612 0.0004342702 8.208958e-04
 [237,] 0.0002194724 0.0002115651 7.189192e-05
 [238,] 0.0001577995 0.0001805277 5.129533e-05
 [239,] 0.0002406726 0.0001463232 5.554925e-05
 [240,] 0.0011664868 0.0003038247 1.047356e-03
 [241,] 0.0002384588 0.0001472522 5.639176e-05
 [242,] 0.0002949055 0.0001757344 7.944731e-05
 [243,] 0.0002177927 0.0002243222 7.605828e-05
 [244,] 0.0002368840 0.0001475130 5.643835e-05
 [245,] 0.0001944012 0.0001873534 5.514679e-05
 [246,] 0.0002117025 0.0001315552 4.598082e-05
 [247,] 0.0003321697 0.0001754718 8.533157e-05
 [248,] 0.0002941620 0.0001750698 7.630346e-05
 [249,] 0.0002190264 0.0002222821 7.644232e-05
 [250,] 0.0002777998 0.0002944487 2.084250e-04
 [251,] 0.0001887348 0.0001310356 4.216357e-05
 [252,] 0.0002183169 0.0002128475 7.172193e-05
 [253,] 0.0003726115 0.0003080114 2.861295e-04
 [254,] 0.0011340928 0.0003025350 1.010261e-03
 [255,] 0.0001968182 0.0001833085 5.599715e-05
 [256,] 0.0002873298 0.0003250705 2.456273e-04
 [257,] 0.0001410255 0.0001322937 3.567280e-05
 [258,] 0.0008126733 0.0005850422 1.933184e-03
 [259,] 0.0002865428 0.0003166702 2.367454e-04
 [260,] 0.0001404525 0.0001331409 3.579655e-05
 [261,] 0.0002968174 0.0001548835 7.908499e-05
 [262,] 0.0002635527 0.0001758469 7.242427e-05
 [263,] 0.0001993944 0.0002277263 6.519553e-05
 [264,] 0.0002448873 0.0001767051 6.924240e-05
 [265,] 0.0002443988 0.0001752654 6.650119e-05
 [266,] 0.0001412686 0.0001326025 3.559111e-05
 [267,] 0.0002189014 0.0002940083 1.487879e-04
 [268,] 0.0001806897 0.0001332350 3.836448e-05
 [269,] 0.0001423325 0.0001325764 3.577131e-05
 [270,] 0.0002380546 0.0001755495 6.571821e-05
 [271,] 0.0002247273 0.0003053714 1.614396e-04
 [272,] 0.0002843772 0.0003360228 2.523483e-04
 [273,] 0.0003820415 0.0001565836 9.779850e-05
 [274,] 0.0002319257 0.0001829503 5.843734e-05
 [275,] 0.0011153936 0.0003065464 1.045117e-03
 [276,] 0.0002335101 0.0001754011 6.440524e-05
 [277,] 0.0004179661 0.0001555733 1.031101e-04
 [278,] 0.0004177040 0.0001558921 1.036824e-04
 [279,] 0.0002174689 0.0002202080 7.407739e-05
 [280,] 0.0001934831 0.0001608658 4.963554e-05
 [281,] 0.0001608216 0.0001327893 3.697800e-05
 [282,] 0.0002893046 0.0003442929 2.653540e-04
 [283,] 0.0001411283 0.0001325347 3.549369e-05
 [284,] 0.0003758844 0.0001551079 9.515522e-05
 [285,] 0.0001419689 0.0001330259 3.568451e-05
 [286,] 0.0003378165 0.0003301756 2.806429e-04
 [287,] 0.0002451296 0.0001757896 6.743538e-05
 [288,] 0.0006421679 0.0002903889 5.381753e-04
 [289,] 0.0002336318 0.0001777646 6.763346e-05
 [290,] 0.0002833243 0.0004226877 3.282109e-04
 [291,] 0.0003882639 0.0001675734 1.166225e-04
 [292,] 0.0002272989 0.0001830645 5.855834e-05
 [293,] 0.0002178936 0.0002162892 6.886174e-05
 [294,] 0.0002009607 0.0002277700 6.896796e-05
 [295,] 0.0001673440 0.0001529608 3.399161e-05
 [296,] 0.0001751308 0.0001541388 3.450108e-05
 [297,] 0.0001895002 0.0005992674 2.095986e-04
 [298,] 0.0002175384 0.0002161561 6.877702e-05
 [299,] 0.0001861201 0.0006234449 2.045060e-04
 [300,] 0.0001877878 0.0004918790 1.692254e-04
 [301,] 0.0001990391 0.0001485974 5.765125e-05
 [302,] 0.0001813233 0.0001858616 5.220312e-05
 [303,] 0.0004122997 0.0001776583 1.392136e-04
 [304,] 0.0002210541 0.0002261962 7.273523e-05
 [305,] 0.0001899009 0.0004814210 1.717639e-04
 [306,] 0.0001883729 0.0004827539 1.680528e-04
 [307,] 0.0001895877 0.0004782347 1.698427e-04
 [308,] 0.0003974315 0.0001751274 1.331729e-04
 [309,] 0.0001878347 0.0005965462 2.017434e-04
 [310,] 0.0001820056 0.0001855102 5.236189e-05
 [311,] 0.0005000293 0.0001868790 2.128325e-04
 [312,] 0.0001892843 0.0004807342 1.689760e-04
 [313,] 0.0001908675 0.0001793200 5.280606e-05
 [314,] 0.0001906202 0.0004775821 1.714989e-04
 [315,] 0.0003209709 0.0004641250 4.103572e-04
 [316,] 0.0001913066 0.0004729677 1.723677e-04
 [317,] 0.0001814341 0.0001827653 5.287013e-05
 [318,] 0.0001887756 0.0004741477 1.661423e-04
 [319,] 0.0001873160 0.0004741477 1.621662e-04
 [320,] 0.0023900076 0.0003713702 2.958790e-03
 [321,] 0.0023927603 0.0004412756 3.895210e-03
 [322,] 0.0003628191 0.0002461548 2.362159e-04
 [323,] 0.0002169555 0.0002169289 6.902377e-05
 [324,] 0.0001887759 0.0005507206 1.912237e-04
 [325,] 0.0003775676 0.0001612944 1.072748e-04
 [326,] 0.0001881443 0.0004082959 1.427549e-04
 [327,] 0.0002050866 0.0001356305 4.950679e-05
 [328,] 0.0001866315 0.0004030147 1.376058e-04
 [329,] 0.0003132027 0.0004107794 3.392845e-04
 [330,] 0.0001811585 0.0001860957 5.278406e-05
 [331,] 0.0001938709 0.0005250935 2.263352e-04
 [332,] 0.0003529354 0.0002278092 2.072025e-04
 [333,] 0.0001896456 0.0004644082 1.643001e-04
 [334,] 0.0008385682 0.0001965958 3.620029e-04
 [335,] 0.0001616193 0.0003709800 1.117076e-04
 [336,] 0.0001611006 0.0003709800 1.108074e-04
 [337,] 0.0001902819 0.0004401652 1.574840e-04
 [338,] 0.0001887445 0.0004429279 1.546678e-04
 [339,] 0.0001899507 0.0004488096 1.596377e-04
 [340,] 0.0007703064 0.0002201724 2.551876e-04
 [341,] 0.0001893361 0.0004488096 1.581102e-04
 [342,] 0.0004356231 0.0001494392 9.715227e-05
 [343,] 0.0007442302 0.0002106281 3.712347e-04
 [344,] 0.0005303102 0.0002347214 2.698997e-04
 [345,] 0.0003472137 0.0001464302 7.426346e-05
 [346,] 0.0001852170 0.0002102501 5.642605e-05
 [347,] 0.0001833702 0.0003786497 1.249049e-04
 [348,] 0.0002199194 0.0002260812 7.487710e-05
 [349,] 0.0001929340 0.0004256088 1.626125e-04
 [350,] 0.0010729102 0.0002214843 2.543881e-04
 [351,] 0.0028114133 0.0003395006 3.007944e-03
 [352,] 0.0026285718 0.0003274115 2.655667e-03
 [353,] 0.0001684364 0.0004816103 1.595447e-04
 [354,] 0.0017294295 0.0003141275 1.642594e-03
 [355,] 0.0001782233 0.0004485459 1.687319e-04
 [356,] 0.0003060808 0.0004420731 3.893382e-04
 [357,] 0.0001707395 0.0004888374 1.660032e-04
 [358,] 0.0003357239 0.0004423589 4.394495e-04
 [359,] 0.0001542958 0.0001411556 3.715082e-05
 [360,] 0.0001694428 0.0002347472 5.365608e-05
 [361,] 0.0001868530 0.0004163093 1.652492e-04
 [362,] 0.0002749671 0.0004673315 3.571542e-04
 [363,] 0.0005582010 0.0004505392 8.335314e-04
 [364,] 0.0002037115 0.0002234207 6.318726e-05
 [365,] 0.0001943342 0.0001395046 4.698177e-05
 [366,] 0.0006399575 0.0003407722 6.730696e-04
 [367,] 0.0002066282 0.0002041064 5.906357e-05
 [368,] 0.0002362127 0.0005256159 3.173970e-04
 [369,] 0.0001287260 0.0004070580 7.094496e-05
 [370,] 0.0001277709 0.0004161794 6.342923e-05
 [371,] 0.0008116099 0.0003125504 7.542100e-04
 [372,] 0.0001985360 0.0001400884 4.721211e-05
 [373,] 0.0002140758 0.0001502012 5.096930e-05
 [374,] 0.0002364515 0.0003997409 2.376689e-04
 [375,] 0.0002653966 0.0004041502 2.848973e-04
 [376,] 0.0002074382 0.0001536541 5.294624e-05
 [377,] 0.0002449024 0.0002035798 6.834855e-05
 [378,] 0.0023933669 0.0002801405 1.876518e-03
 [379,] 0.0017802957 0.0002822789 1.438722e-03
 [380,] 0.0004925104 0.0003662065 5.534556e-04
 [381,] 0.0007312334 0.0003465927 7.918523e-04
 [382,] 0.0001679895 0.0002216352 5.566160e-05
 [383,] 0.0001327967 0.0003984997 5.126055e-05
 [384,] 0.0007312334 0.0003547250 8.186534e-04
 [385,] 0.0007630710 0.0003739153 9.248121e-04
 [386,] 0.0001667685 0.0002282057 5.703464e-05
 [387,] 0.0007751917 0.0003805521 9.643850e-04
 [388,] 0.0007522632 0.0003896000 9.649502e-04
 [389,] 0.0007751917 0.0003920812 1.005833e-03
 [390,] 0.0031076499 0.0003157121 2.959809e-03
 [391,] 0.0004350477 0.0004560318 6.274547e-04
 [392,] 0.0002036706 0.0001605321 5.445386e-05
 [393,] 0.0024165575 0.0003232653 2.430544e-03
 [394,] 0.0004886957 0.0003039678 4.232972e-04
 [395,] 0.0002578392 0.0002314605 5.854123e-05
 [396,] 0.0001366159 0.0001459525 3.621975e-05
 [397,] 0.0001667509 0.0002754481 5.930363e-05
 [398,] 0.0001937521 0.0001677965 4.950571e-05
 [399,] 0.0002325300 0.0002145898 7.777315e-05
 [400,] 0.0001941417 0.0001681507 4.939321e-05
 [401,] 0.0001660432 0.0002114588 6.507859e-05
 [402,] 0.0002334041 0.0002135630 7.711518e-05
 [403,] 0.0002341128 0.0002139215 7.780700e-05
 [404,] 0.0001657162 0.0001581798 4.049021e-05
 [405,] 0.0001767390 0.0001389607 4.026394e-05
 [406,] 0.0002313868 0.0002173752 7.832753e-05
 [407,] 0.0001413986 0.0001646138 3.678758e-05
 [408,] 0.0001476466 0.0001521382 3.689454e-05
 [409,] 0.0001765349 0.0001586489 4.068988e-05
 [410,] 0.0002216396 0.0001398682 4.804854e-05
 [411,] 0.0001443361 0.0001545961 3.761393e-05
 [412,] 0.0001617297 0.0001763256 4.807059e-05
 [413,] 0.0001434821 0.0001691248 4.150281e-05
 [414,] 0.0001437251 0.0001696996 4.175990e-05
 [415,] 0.0001663251 0.0001475774 3.476439e-05
 [416,] 0.0001937755 0.0001776975 6.793716e-05
 [417,] 0.0001385586 0.0002161089 3.625011e-05
 [418,] 0.0001367363 0.0002078212 3.618177e-05
 [419,] 0.0001326811 0.0002078212 3.732427e-05
 [420,] 0.0001783187 0.0001732399 3.875029e-05
 [421,] 0.0001320634 0.0002195933 3.839594e-05
 [422,] 0.0001907918 0.0002413960 5.333819e-05
 [423,] 0.0001655563 0.0001555781 3.420573e-05
 [424,] 0.0001515185 0.0002064660 3.914377e-05
 [425,] 0.0001368904 0.0002252021 4.445998e-05
 [426,] 0.0001280582 0.0002094228 4.539796e-05
 [427,] 0.0001434963 0.0001691544 4.149371e-05
 [428,] 0.0001285145 0.0001746666 3.754077e-05
 [429,] 0.0001337278 0.0001829554 3.603602e-05
 [430,] 0.0001923396 0.0001569421 4.765016e-05
 [431,] 0.0001622862 0.0002051553 5.173769e-05
 [432,] 0.0001557328 0.0001694358 4.391347e-05
 [433,] 0.0001490306 0.0001694265 4.294049e-05
 [434,] 0.0001494055 0.0001694464 4.307268e-05
 [435,] 0.0001282228 0.0001374098 3.408254e-05
 [436,] 0.0001510851 0.0001692489 4.423004e-05
 [437,] 0.0002064147 0.0001556193 4.864675e-05
 [438,] 0.0001537969 0.0001457013 3.542153e-05
 [439,] 0.0001286530 0.0001571982 3.684823e-05
 [440,] 0.0001456220 0.0001664354 4.186032e-05
 [441,] 0.0001277655 0.0001599938 3.693022e-05
 [442,] 0.0001442802 0.0001665076 4.172637e-05
 [443,] 0.0001440931 0.0001664095 4.162216e-05
 [444,] 0.0001435232 0.0001663461 4.142306e-05
 [445,] 0.0001438940 0.0001663161 4.151581e-05
 [446,] 0.0001433514 0.0001662596 4.132968e-05
 [447,] 0.0001446041 0.0001660704 4.150341e-05
 [448,] 0.0001507393 0.0001710564 3.844254e-05
 [449,] 0.0001507393 0.0001718435 3.844971e-05
 [450,] 0.0001420655 0.0001667137 4.106181e-05
 [451,] 0.0001437041 0.0001661300 4.147579e-05
 [452,] 0.0001431887 0.0001660969 4.130369e-05
 [453,] 0.0001433514 0.0001656392 4.103775e-05
 [454,] 0.0001644986 0.0003788065 3.955266e-05
 [455,] 0.0001944438 0.0001559609 4.842659e-05
 [456,] 0.0002931098 0.0003002821 4.396416e-05
 [457,] 0.0002154863 0.0002135687 6.919291e-05
 [458,] 0.0002389653 0.0002363100 6.305184e-05
 [459,] 0.0001936152 0.0001559915 4.743130e-05
 [460,] 0.0001342910 0.0001381797 3.649478e-05
 [461,] 0.0002131624 0.0003762848 4.686398e-05
 [462,] 0.0001326121 0.0001385022 3.492461e-05
 [463,] 0.0002068866 0.0001555743 5.017216e-05
 [464,] 0.0001987025 0.0001555159 4.876863e-05
 [465,] 0.0001347441 0.0001383472 3.550872e-05
 [466,] 0.0001521512 0.0005004441 8.850966e-05
 [467,] 0.0001445066 0.0001654472 4.144063e-05
 [468,] 0.0001449779 0.0001359461 3.698172e-05
 [469,] 0.0001411198 0.0003339750 4.293052e-05
 [470,] 0.0001491274 0.0001662647 4.246940e-05
 [471,] 0.0001972567 0.0001556616 4.882063e-05
 [472,] 0.0001977363 0.0001557192 4.898951e-05
 [473,] 0.0001437300 0.0001379222 3.533460e-05
 [474,] 0.0001445599 0.0001653320 4.123664e-05
 [475,] 0.0001975066 0.0001556897 4.890621e-05
 [476,] 0.0002165551 0.0002100353 6.679772e-05
 [477,] 0.0001526148 0.0002993200 3.840124e-05
 [478,] 0.0002173286 0.0002103244 6.739100e-05
 [479,] 0.0002171543 0.0002102456 6.765730e-05
 [480,] 0.0001962980 0.0001558836 4.778599e-05
 [481,] 0.0001484545 0.0001685023 4.263158e-05
 [482,] 0.0001469964 0.0001663826 4.135181e-05
 [483,] 0.0001759829 0.0001542347 4.548423e-05
 [484,] 0.0001431389 0.0003438189 5.688956e-05
 [485,] 0.0002136603 0.0002184080 6.710114e-05
 [486,] 0.0001947163 0.0001567275 4.873371e-05
 [487,] 0.0002169483 0.0002227513 6.622917e-05
 [488,] 0.0001292277 0.0001889172 4.325751e-05
 [489,] 0.0001294519 0.0002046035 4.604460e-05
 [490,] 0.0001294046 0.0001893647 4.368947e-05
 [491,] 0.0002199401 0.0003086475 9.548525e-05
 [492,] 0.0001278695 0.0002210692 4.618554e-05
 [493,] 0.0001299525 0.0002036768 4.808847e-05
 [494,] 0.0001277791 0.0002309905 4.572105e-05
 [495,] 0.0001291238 0.0002129534 4.829484e-05
 [496,] 0.0001640333 0.0002187670 7.765345e-05
 [497,] 0.0001277638 0.0002021905 4.264672e-05
 [498,] 0.0002136101 0.0002230109 6.695263e-05
 [499,] 0.0001647577 0.0001705990 4.233065e-05
 [500,] 0.0001691257 0.0001695402 4.312349e-05
 [501,] 0.0002000655 0.0001573577 4.952565e-05
 [502,] 0.0001998551 0.0001572472 4.923317e-05
 [503,] 0.0002191347 0.0002324164 6.629729e-05
 [504,] 0.0002137482 0.0002318606 6.706601e-05
 [505,] 0.0001636697 0.0001688607 4.243674e-05
 [506,] 0.0002138625 0.0002315109 6.692840e-05
 [507,] 0.0001305529 0.0001785590 4.447343e-05
 [508,] 0.0001278085 0.0001900560 4.186251e-05
 [509,] 0.0001999263 0.0001575520 4.913522e-05
 [510,] 0.0001318884 0.0001772849 4.543797e-05
 [511,] 0.0002001374 0.0001575486 4.912947e-05
 [512,] 0.0002091006 0.0002166175 1.069200e-04
 [513,] 0.0002137354 0.0002274430 6.740408e-05
 [514,] 0.0002223057 0.0003589544 1.361999e-04
 [515,] 0.0001905621 0.0001572392 4.784994e-05
 [516,] 0.0001340079 0.0001730134 4.623209e-05
 [517,] 0.0001816154 0.0001689001 4.480348e-05
 [518,] 0.0002016747 0.0001575685 4.907801e-05
 [519,] 0.0001399145 0.0001877842 5.399061e-05
 [520,] 0.0001767704 0.0003233564 5.238483e-05
 [521,] 0.0001421400 0.0002027448 5.932881e-05
 [522,] 0.0001733170 0.0001668272 4.487479e-05
 [523,] 0.0001436189 0.0002422104 7.046698e-05
 [524,] 0.0002042805 0.0001582681 4.957763e-05
 [525,] 0.0002136567 0.0002219506 6.719791e-05
 [526,] 0.0002137241 0.0002219126 6.720768e-05
 [527,] 0.0002053145 0.0002294946 7.687033e-05
 [528,] 0.0002197221 0.0002281309 6.622052e-05
 [529,] 0.0001362071 0.0002438667 6.311546e-05
 [530,] 0.0001425158 0.0002062495 6.042167e-05
 [531,] 0.0001671551 0.0003793396 1.007711e-04
 [532,] 0.0002142599 0.0002286079 6.652644e-05
 [533,] 0.0001371652 0.0002462459 6.468450e-05
 [534,] 0.0001692393 0.0001669195 4.500965e-05
 [535,] 0.0001391794 0.0002154515 5.990470e-05
 [536,] 0.0002007198 0.0001598037 4.850096e-05
 [537,] 0.0002137142 0.0002203179 6.731074e-05
 [538,] 0.0001902419 0.0001616202 4.978514e-05
 [539,] 0.0001511333 0.0002238221 7.176094e-05
 [540,] 0.0002137142 0.0002202091 6.732624e-05
 [541,] 0.0002137241 0.0002201916 6.736289e-05
 [542,] 0.0001527439 0.0002284462 7.429765e-05
 [543,] 0.0001948504 0.0001677478 5.132501e-05
 [544,] 0.0001476025 0.0002578646 7.732667e-05
 [545,] 0.0001921715 0.0001639839 5.149696e-05
 [546,] 0.0001802447 0.0001493374 5.217811e-05
 [547,] 0.0002312963 0.0001909711 4.631474e-05
 [548,] 0.0001760892 0.0001432737 4.745462e-05
 [549,] 0.0001412417 0.0001829391 3.727124e-05
 [550,] 0.0003692229 0.0001931205 1.163164e-04
 [551,] 0.0002574847 0.0002322312 1.490280e-04
 [552,] 0.0001891524 0.0002293973 8.533153e-05
 [553,] 0.0001578266 0.0001976318 4.765976e-05
 [554,] 0.0002116399 0.0002534895 1.184155e-04
 [555,] 0.0002108226 0.0002411381 1.111968e-04
 [556,] 0.0001583883 0.0001974190 4.822290e-05
 [557,] 0.0002257631 0.0002461484 1.247150e-04
 [558,] 0.0001838933 0.0002287138 8.021674e-05
 [559,] 0.0001788328 0.0001479185 4.701049e-05
 [560,] 0.0002116399 0.0002491112 1.161581e-04
 [561,] 0.0002294379 0.0002409931 1.363304e-04
 [562,] 0.0001571698 0.0001994615 4.664758e-05
 [563,] 0.0001551242 0.0001984653 4.659074e-05
 [564,] 0.0002058412 0.0002226810 6.514730e-05
 [565,] 0.0001863787 0.0002409244 8.745076e-05
 [566,] 0.0001867599 0.0002446896 8.922190e-05
 [567,] 0.0002220937 0.0002675107 1.349583e-04
 [568,] 0.0001560347 0.0004351693 8.530444e-05
 [569,] 0.0001684940 0.0002197769 5.352592e-05
 [570,] 0.0002220937 0.0002993225 1.534542e-04
 [571,] 0.0001875140 0.0004157732 1.709290e-04
 [572,] 0.0001875140 0.0004173774 1.715639e-04
 [573,] 0.0001990064 0.0002514119 4.890755e-05
 [574,] 0.0002340593 0.0002793530 1.530874e-04
 [575,] 0.0001999903 0.0002518416 4.894562e-05
 [576,] 0.0002615971 0.0002485614 1.660809e-04
 [577,] 0.0001996030 0.0002546165 1.168623e-04
 [578,] 0.0001996030 0.0002546165 1.168623e-04
 [579,] 0.0002713161 0.0002492310 1.742686e-04
 [580,] 0.0001996030 0.0002553273 1.172179e-04
 [581,] 0.0001564706 0.0004074090 8.324284e-05
 [582,] 0.0002298263 0.0003307709 1.811668e-04
 [583,] 0.0001748036 0.0002238646 5.595728e-05
 [584,] 0.0001832723 0.0003054434 1.057223e-04
 [585,] 0.0001790541 0.0003141225 1.016722e-04
 [586,] 0.0002171720 0.0004690445 2.495552e-04
 [587,] 0.0001883768 0.0004872523 2.006922e-04
 [588,] 0.0001866636 0.0004725009 1.914312e-04
 [589,] 0.0001883768 0.0004833286 1.991577e-04
 [590,] 0.0002032524 0.0002527640 4.916597e-05
 [591,] 0.0002042938 0.0002546278 4.912354e-05
 [592,] 0.0002298263 0.0003348637 1.836206e-04
 [593,] 0.0002073831 0.0004907676 2.415152e-04
 [594,] 0.0002404652 0.0002500571 5.270435e-05
 [595,] 0.0002102001 0.0002530110 6.637801e-05
 [596,] 0.0002420596 0.0002497469 5.290564e-05
 [597,] 0.0002817023 0.0002466644 5.793572e-05
 [598,] 0.0003627700 0.0009920546 1.150885e-03
 [599,] 0.0003674419 0.0009920546 1.172276e-03
 [600,] 0.0003331533 0.0002047976 1.058897e-04
 [601,] 0.0002730783 0.0002260229 7.266775e-05
 [602,] 0.0001775237 0.0001945795 6.168583e-05
 [603,] 0.0002750772 0.0002200951 7.791154e-05
 [604,] 0.0002793855 0.0002200494 7.902727e-05
 [605,] 0.0002793855 0.0002200187 7.907295e-05
 [606,] 0.0002773296 0.0002200187 7.857132e-05
 [607,] 0.0002773296 0.0002200187 7.857132e-05
 [608,] 0.0003027317 0.0003967940 3.406032e-04
 [609,] 0.0001717232 0.0002191710 5.157636e-05
 [610,] 0.0002586313 0.0014045567 1.031402e-03
 [611,] 0.0001667584 0.0002192553 5.040694e-05
 [612,] 0.0002773296 0.0002199183 7.877668e-05
 [613,] 0.0003046176 0.0011006689 9.866970e-04
 [614,] 0.0003097562 0.0012006639 1.101303e-03
 [615,] 0.0001939991 0.0002657673 8.460976e-05
 [616,] 0.0002752207 0.0014444479 1.190425e-03
 [617,] 0.0011632424 0.0003939996 1.557404e-03
 [618,] 0.0003134297 0.0011665076 1.090681e-03
 [619,] 0.0001784721 0.0002135632 6.839912e-05
 [620,] 0.0002708884 0.0002197091 7.756332e-05
 [621,] 0.0002560232 0.0015597124 1.127084e-03
 [622,] 0.0001865824 0.0002168513 5.782125e-05
 [623,] 0.0002708884 0.0002197091 7.756332e-05
 [624,] 0.0003085575 0.0012545055 1.144246e-03
 [625,] 0.0002685309 0.0002197227 7.695790e-05
 [626,] 0.0002973267 0.0012762567 1.097269e-03
 [627,] 0.0002119047 0.0014579564 7.109653e-04
 [628,] 0.0002109840 0.0014739305 7.112106e-04
 [629,] 0.0002101569 0.0014739305 7.047277e-04
 [630,] 0.0002101569 0.0014739305 7.047277e-04
 [631,] 0.0002101569 0.0014739305 7.047277e-04
 [632,] 0.0002101569 0.0014739305 7.047277e-04
 [633,] 0.0002451951 0.0017094520 1.136688e-03
 [634,] 0.0002109840 0.0014579564 7.038416e-04
 [635,] 0.0002109840 0.0014739305 7.112106e-04
 [636,] 0.0002147810 0.0016192673 8.109224e-04
 [637,] 0.0002811854 0.0017143315 1.480347e-03
 [638,] 0.0002689450 0.0002197461 7.697023e-05
 [639,] 0.0002843433 0.0016901744 1.488207e-03
 [640,] 0.0002241181 0.0016004145 8.805092e-04
 [641,] 0.0002565643 0.0003956966 2.434504e-04
 [642,] 0.0005395812 0.0003248879 1.320831e-03
 [643,] 0.0003208511 0.0003840375 3.476164e-04
 [644,] 0.0002425444 0.0003320973 5.700619e-05
 [645,] 0.0002705066 0.0003809142 2.568900e-04
 [646,] 0.0002736287 0.0003766697 2.586204e-04
 [647,] 0.0002671214 0.0003893981 2.582368e-04
 [648,] 0.0005147530 0.0002895733 1.004959e-03
 [649,] 0.0002732436 0.0003948835 2.744773e-04
 [650,] 0.0002194378 0.0001703732 5.585837e-05
 [651,] 0.0003622609 0.0004026250 4.514689e-04
 [652,] 0.0004192596 0.0002967637 8.585508e-04
 [653,] 0.0079330409 0.0003229361 2.458636e-02
 [654,] 0.0002391801 0.0004403841 2.507547e-04
 [655,] 0.0003537603 0.0002201315 1.211432e-04
 [656,] 0.0006388077 0.0002190231 1.972730e-04
 [657,] 0.0006124910 0.0002189925 1.879794e-04
 [658,] 0.0005873019 0.0002190105 1.789753e-04
 [659,] 0.0005873019 0.0002190105 1.789753e-04
 [660,] 0.0066781991 0.0003224989 2.057242e-02
 [661,] 0.0005376052 0.0002190084 1.625947e-04
 [662,] 0.0007272527 0.0002192570 2.253882e-04
 [663,] 0.0066781991 0.0003244633 2.063074e-02
 [664,] 0.0002444267 0.0004136815 2.432819e-04
 [665,] 0.0006180606 0.0008607316 2.013629e-03
 [666,] 0.0002444267 0.0004136815 2.432819e-04
 [667,] 0.0002437358 0.0004136815 2.420153e-04
 [668,] 0.0005376052 0.0002185477 1.628782e-04
 [669,] 0.0002437358 0.0004150693 2.429504e-04
 [670,] 0.0006938685 0.0002187918 2.146246e-04
 [671,] 0.0005132292 0.0002185458 1.545441e-04
 [672,] 0.0004708068 0.0002185323 1.444920e-04
 [673,] 0.0004500032 0.0002185187 1.392583e-04
 [674,] 0.0002779086 0.0001662889 8.951434e-05
 [675,] 0.0002401375 0.0004300116 2.460079e-04
 [676,] 0.0006650916 0.0002185910 1.831273e-04
 [677,] 0.0006353285 0.0002186056 1.745210e-04
 [678,] 0.0002365399 0.0004254739 2.361427e-04
 [679,] 0.0083256594 0.0003289457 2.696136e-02
 [680,] 0.0098586142 0.0003365785 3.361588e-02
 [681,] 0.0004292255 0.0002187251 1.108562e-04
 [682,] 0.0001793217 0.0002718344 6.525051e-05
 [683,] 0.0002366104 0.0004314862 2.400428e-04
 [684,] 0.0002779086 0.0001669188 9.055695e-05
 [685,] 0.0002352813 0.0004333588 2.386312e-04
 [686,] 0.0002339735 0.0004318649 2.351325e-04
 [687,] 0.0002887923 0.0003622056 2.651082e-04
 [688,] 0.0006650916 0.0002188620 1.684733e-04
 [689,] 0.0004292255 0.0002186213 1.091429e-04
 [690,] 0.0001957267 0.0002795695 4.266455e-05
 [691,] 0.0002065186 0.0003159482 4.258284e-05
 [692,] 0.0002808520 0.0001661877 9.081119e-05
 [693,] 0.0002477411 0.0001617653 7.610953e-05
 [694,] 0.0002912625 0.0001588443 8.427645e-05
 [695,] 0.0002763359 0.0001637498 8.675143e-05
 [696,] 0.0001982552 0.0002958456 4.253541e-05
 [697,] 0.0002294620 0.0004174586 2.179347e-04
 [698,] 0.0002374772 0.0004264567 2.380151e-04
 [699,] 0.0002948482 0.0002026815 8.430461e-05
 [700,] 0.0002207976 0.0003949220 1.894464e-04
 [701,] 0.0002207976 0.0004045100 1.944553e-04
 [702,] 0.0002362073 0.0004310696 2.384187e-04
 [703,] 0.0062250110 0.0003035630 1.679846e-02
 [704,] 0.0002200440 0.0003976868 1.897718e-04
 [705,] 0.0002361938 0.0004310696 2.385618e-04
 [706,] 0.0002939665 0.0002025905 8.406930e-05
 [707,] 0.0002355242 0.0004295785 2.363179e-04
 [708,] 0.0002355242 0.0004310696 2.372397e-04
 [709,] 0.0002213607 0.0004046779 1.956373e-04
 [710,] 0.0002200440 0.0004033187 1.927477e-04
 [711,] 0.0001793945 0.0002640290 6.266822e-05
 [712,] 0.0065578840 0.0003016545 1.745208e-02
 [713,] 0.0002348601 0.0004325688 2.368471e-04
 [714,] 0.0002176280 0.0004130706 1.928798e-04
 [715,] 0.0002342671 0.0004357604 2.376131e-04
 [716,] 0.0036345489 0.0002988524 9.349612e-03
 [717,] 0.0002336134 0.0004357604 2.362983e-04
 [718,] 0.0002336134 0.0004372849 2.372203e-04
 [719,] 0.0002336134 0.0004357604 2.362983e-04
 [720,] 0.0002126805 0.0004046779 1.794810e-04
 [721,] 0.0002228027 0.0004089531 2.007946e-04
 [722,] 0.0002211220 0.0004075712 1.969474e-04
 [723,] 0.0002314856 0.0001663095 7.639310e-05
 [724,] 0.0002368012 0.0004372849 2.436540e-04
 [725,] 0.0002173462 0.0004075712 1.899162e-04
 [726,] 0.0001793971 0.0002574186 7.292106e-05
 [727,] 0.0002361938 0.0004097005 2.251578e-04
 [728,] 0.0002353122 0.0003620180 1.985647e-04
 [729,] 0.0002161034 0.0004160403 1.914073e-04
 [730,] 0.0002228027 0.0004004731 1.962518e-04
 [731,] 0.0002170978 0.0004102880 1.904834e-04
 [732,] 0.0002387889 0.0004219202 2.378163e-04
 [733,] 0.0002233922 0.0003896257 1.913901e-04
 [734,] 0.0002387889 0.0004204780 2.368922e-04
 [735,] 0.0002186485 0.0003882139 1.822046e-04
 [736,] 0.0002318208 0.0004204780 2.234321e-04
 [737,] 0.0002415805 0.0004174586 2.401882e-04
 [738,] 0.0002783260 0.0003555084 2.425880e-04
 [739,] 0.0002186485 0.0003874268 1.818036e-04
 [740,] 0.0004570086 0.0004600915 6.750254e-04
 [741,] 0.0038260934 0.0002821443 8.608458e-03
 [742,] 0.0015049574 0.0001707999 7.493999e-04
 [743,] 0.0002191926 0.0003909034 1.845307e-04
 [744,] 0.0002191926 0.0003921879 1.851892e-04
 [745,] 0.0002239869 0.0003962278 1.960114e-04
 [746,] 0.0002191926 0.0003804588 1.791686e-04
 [747,] 0.0002191926 0.0003990072 1.886818e-04
 [748,] 0.0002324506 0.0004188846 2.236865e-04
 [749,] 0.0002368732 0.0004130706 2.284341e-04
 [750,] 0.0002368732 0.0003908236 2.143958e-04
 [751,] 0.0002414769 0.0003895545 2.213885e-04
 [752,] 0.0002770040 0.0003382341 2.249733e-04
 [753,] 0.0002837680 0.0003397397 2.358053e-04
 [754,] 0.0003028093 0.0002910457 6.880041e-04
 [755,] 0.0001575640 0.0002506284 6.316466e-05
 [756,] 0.0002974736 0.0001458792 6.765657e-05
 [757,] 0.0004528037 0.0001564074 1.603398e-04
 [758,] 0.0003908374 0.0001559074 1.344083e-04
 [759,] 0.0002705836 0.0002254795 6.788364e-05
 [760,] 0.0001797462 0.0001561487 5.124697e-05
 [761,] 0.0003704505 0.0001555374 1.269947e-04
 [762,] 0.0003506195 0.0001537652 1.038949e-04
 [763,] 0.0018675560 0.0001632019 6.710676e-04
 [764,] 0.0002788292 0.0001789475 7.704442e-05
 [765,] 0.0002823302 0.0001798877 7.924724e-05
 [766,] 0.0001533774 0.0001946610 4.692815e-05
 [767,] 0.0030662998 0.0001606106 8.715934e-04
 [768,] 0.0029249308 0.0001605051 8.213557e-04
 [769,] 0.0001519532 0.0005883016 1.593905e-04
 [770,] 0.0033891962 0.0001599713 8.562556e-04
 [771,] 0.0002874438 0.0001794099 7.974185e-05
 [772,] 0.0001773124 0.0001539375 4.874238e-05
 [773,] 0.0001773124 0.0001536674 4.839572e-05
 [774,] 0.0001761760 0.0001535956 4.805015e-05
 [775,] 0.0001771940 0.0001535358 4.818957e-05
 [776,] 0.0002097478 0.0002053733 6.378630e-05
 [777,] 0.0018675560 0.0001596978 4.963911e-04
 [778,] 0.0001698855 0.0002055376 5.354289e-05
 [779,] 0.0001628991 0.0001951074 4.848502e-05
 [780,] 0.0001766500 0.0002180319 5.083575e-05
 [781,] 0.0001916573 0.0001526451 4.928052e-05
 [782,] 0.0038290631 0.0001891421 3.501277e-03
 [783,] 0.0001731682 0.0002215655 5.145942e-05
 [784,] 0.0001979905 0.0001532649 5.209858e-05
 [785,] 0.0049190716 0.0001891421 4.475205e-03
 [786,] 0.0001996580 0.0001532149 5.233392e-05
 [787,] 0.0051621140 0.0001881880 4.605994e-03
 [788,] 0.0001740875 0.0002215655 5.129688e-05
 [789,] 0.0040206430 0.0001889790 3.682899e-03
 [790,] 0.0001752646 0.0002192339 5.080473e-05
 [791,] 0.0001996580 0.0001532649 5.243721e-05
 [792,] 0.0002012011 0.0001535358 5.327393e-05
 [793,] 0.0027065846 0.0001947791 2.857719e-03
 [794,] 0.0002267079 0.0002272462 5.484089e-05
 [795,] 0.0002012011 0.0001535602 5.385303e-05
 [796,] 0.0002242168 0.0002274313 5.476106e-05
 [797,] 0.0036313857 0.0001925191 3.656803e-03
 [798,] 0.0059336068 0.0001934060 6.085155e-03
 [799,] 0.0001704743 0.0003332255 7.872406e-05
 [800,] 0.0001578502 0.0001984325 1.504735e-04
 [801,] 0.0028344779 0.0001983746 3.271779e-03
 [802,] 0.0002303065 0.0002260329 5.501902e-05
 [803,] 0.0002308439 0.0002262141 5.503203e-05
 [804,] 0.0002704012 0.0002478822 1.387663e-04
 [805,] 0.0002313853 0.0002263390 5.500849e-05
 [806,] 0.0022174534 0.0001945638 2.368785e-03
 [807,] 0.0024481477 0.0001997747 2.932755e-03
 [808,] 0.0002287709 0.0002306384 5.475928e-05
 [809,] 0.0001526511 0.0002017611 1.044689e-04
 [810,] 0.0001664487 0.0001923883 5.163114e-05
 [811,] 0.0002297731 0.0002310154 5.477616e-05
 [812,] 0.0001948923 0.0001545478 5.418880e-05
 [813,] 0.0013283120 0.0001970894 1.519857e-03
 [814,] 0.0002330346 0.0002306384 5.488939e-05
 [815,] 0.0002297731 0.0002311957 5.477084e-05
 [816,] 0.0023237798 0.0001990997 2.746702e-03
 [817,] 0.0001531586 0.0002075356 1.204617e-04
 [818,] 0.0001531586 0.0002075356 1.204617e-04
 [819,] 0.0002341549 0.0002310154 5.491299e-05
 [820,] 0.0018212448 0.0002031114 2.322657e-03
 [821,] 0.0001510975 0.0002097349 1.026449e-04
 [822,] 0.0009410719 0.0001537915 2.784108e-04
 [823,] 0.0002633424 0.0002372077 1.241795e-04
 [824,] 0.0002116466 0.0002150825 4.947168e-05
 [825,] 0.0001514838 0.0002098155 9.738869e-05
 [826,] 0.0001979905 0.0001546665 5.504612e-05
 [827,] 0.0001979905 0.0001547673 5.516431e-05
 [828,] 0.0002347214 0.0002329163 5.482563e-05
 [829,] 0.0022174534 0.0002037823 2.892422e-03
 [830,] 0.0001965013 0.0001548697 5.493408e-05
 [831,] 0.0001965013 0.0001549844 5.506349e-05
 [832,] 0.0020092383 0.0002037823 2.622918e-03
 [833,] 0.0002668000 0.0002424254 1.311560e-04
 [834,] 0.0019177971 0.0002055941 2.552094e-03
 [835,] 0.0012402845 0.0002060044 1.693163e-03
 [836,] 0.0001979905 0.0001553078 5.577585e-05
 [837,] 0.0001979905 0.0001556584 5.615484e-05
 [838,] 0.0002347214 0.0002333095 5.481258e-05
 [839,] 0.0002324807 0.0002334976 5.474297e-05
 [840,] 0.0014306054 0.0002095098 2.078103e-03
 [841,] 0.0001646067 0.0001923232 5.007189e-05
 [842,] 0.0002324807 0.0002333095 5.474833e-05
 [843,] 0.0023890496 0.0002060044 3.257160e-03
 [844,] 0.0006149352 0.0001543975 1.983861e-04
 [845,] 0.0002324807 0.0002333095 5.474833e-05
 [846,] 0.0002294018 0.0002354852 5.455009e-05
 [847,] 0.0001979905 0.0001556584 5.615484e-05
 [848,] 0.0002319309 0.0002331033 5.473933e-05
 [849,] 0.0002319309 0.0002331033 5.473933e-05
 [850,] 0.0023890496 0.0002075303 3.349581e-03
 [851,] 0.0001948923 0.0001559055 5.565417e-05
 [852,] 0.0002319309 0.0002325808 5.475438e-05
 [853,] 0.0022785991 0.0002075303 3.195509e-03
 [854,] 0.0021620683 0.0002075303 3.032886e-03
 [855,] 0.0023890496 0.0002079378 3.374355e-03
 [856,] 0.0001941073 0.0001559055 5.546075e-05
 [857,] 0.0001728983 0.0002271996 5.772925e-05
 [858,] 0.0005544023 0.0001546420 1.828635e-04
 [859,] 0.0001965013 0.0001560259 5.617266e-05
 [860,] 0.0002324807 0.0002295385 5.491239e-05
 [861,] 0.0001637364 0.0001922528 5.001003e-05
 [862,] 0.0002352921 0.0002288046 5.504853e-05
 [863,] 0.0001948923 0.0001572166 5.691558e-05
 [864,] 0.0002759462 0.0002430882 1.384941e-04
 [865,] 0.0001613218 0.0001924047 4.937112e-05
 [866,] 0.0023040068 0.0002095019 3.346762e-03
 [867,] 0.0013798509 0.0002119342 2.089817e-03
 [868,] 0.0001846088 0.0002237225 5.073682e-05
 [869,] 0.0001876810 0.0001574299 5.498912e-05
 [870,] 0.0002375592 0.0002299088 5.508657e-05
 [871,] 0.0001965013 0.0001580168 5.806225e-05
 [872,] 0.0001641445 0.0001925075 5.052018e-05
 [873,] 0.0001863663 0.0001568307 5.412400e-05
 [874,] 0.0001890185 0.0001564731 5.447309e-05
 [875,] 0.0001890185 0.0001564731 5.447309e-05
 [876,] 0.0001561954 0.0001923397 4.787242e-05
 [877,] 0.0001919027 0.0001576589 5.629529e-05
 [878,] 0.0001919027 0.0001575221 5.617304e-05
 [879,] 0.0001919027 0.0001576589 5.629529e-05
 [880,] 0.0002378577 0.0002377516 5.469648e-05
 [881,] 0.0001570606 0.0002277115 2.057804e-04
 [882,] 0.0001919027 0.0001576589 5.629529e-05
 [883,] 0.0001506337 0.0002275564 1.238531e-04
 [884,] 0.0001919027 0.0001576589 5.629529e-05
 [885,] 0.0001919027 0.0001576589 5.629529e-05
 [886,] 0.0001934553 0.0001578115 5.683824e-05
 [887,] 0.0001501352 0.0002109185 9.472570e-05
 [888,] 0.0002427400 0.0002375516 5.485034e-05
 [889,] 0.0002433787 0.0002383751 5.484102e-05
 [890,] 0.0002427400 0.0002377516 5.484300e-05
 [891,] 0.0002427400 0.0002379722 5.483499e-05
 [892,] 0.0002427400 0.0002379722 5.483499e-05
 [893,] 0.0001414649 0.0002208461 5.238176e-05
 [894,] 0.0002433787 0.0002381734 5.484835e-05
 [895,] 0.0002433787 0.0002381734 5.484835e-05
 [896,] 0.0002433787 0.0002383751 5.484102e-05
 [897,] 0.0001447007 0.0002246157 6.581063e-05
 [898,] 0.0002440221 0.0002385976 5.485374e-05
 [899,] 0.0002421060 0.0002385976 5.479328e-05
 [900,] 0.0002440221 0.0002385976 5.485374e-05
 [901,] 0.0002440221 0.0002388004 5.484637e-05
 [902,] 0.0001684323 0.0001560636 4.884979e-05
 [903,] 0.0001705142 0.0001557197 4.912294e-05
 [904,] 0.0001447007 0.0002251228 6.620977e-05
 [905,] 0.0002446703 0.0002390439 5.481996e-05
 [906,] 0.0002393484 0.0002363045 5.485355e-05
 [907,] 0.0002393484 0.0002363045 5.485355e-05
 [908,] 0.0006591242 0.0002136525 1.015105e-03
 [909,] 0.0002446703 0.0002399103 5.478952e-05
 [910,] 0.0002453233 0.0002399103 5.480981e-05
 [911,] 0.0002453233 0.0002399103 5.480981e-05
 [912,] 0.0002453233 0.0002399103 5.480981e-05
 [913,] 0.0002453233 0.0002403473 5.479465e-05
 [914,] 0.0002453233 0.0002403473 5.479465e-05
 [915,] 0.0001684323 0.0001564238 4.911552e-05
 [916,] 0.0002481073 0.0002422312 5.495789e-05
 [917,] 0.0002481073 0.0002420202 5.496518e-05
 [918,] 0.0002534020 0.0002407868 5.505077e-05
 [919,] 0.0002548417 0.0002430683 5.496402e-05
 [920,] 0.0002453233 0.0002412288 5.476523e-05
 [921,] 0.0002459811 0.0002412288 5.478485e-05
 [922,] 0.0002459811 0.0002412288 5.478485e-05
 [923,] 0.0002459811 0.0002414402 5.477783e-05
 [924,] 0.0002459811 0.0002414402 5.477783e-05
 [925,] 0.0002440221 0.0002416734 5.471417e-05
 [926,] 0.0002459811 0.0002416734 5.477020e-05
 [927,] 0.0001684323 0.0001569341 4.947940e-05
 [928,] 0.0001693256 0.0001569341 4.972122e-05
 [929,] 0.0002479165 0.0002439868 5.471528e-05
 [930,] 0.0001748267 0.0001559432 5.040714e-05
 [931,] 0.0001693256 0.0001571153 4.984898e-05
 [932,] 0.0002450180 0.0002425703 5.471498e-05
 [933,] 0.0002523607 0.0002427853 5.493148e-05
 [934,] 0.0002459811 0.0002430880 5.472610e-05
 [935,] 0.0002459811 0.0002430880 5.472610e-05
 [936,] 0.0002459811 0.0002427853 5.473522e-05
 [937,] 0.0002453233 0.0002427853 5.471700e-05
 [938,] 0.0002405634 0.0002400915 5.477283e-05
 [939,] 0.0002466438 0.0002427853 5.475398e-05
 [940,] 0.0001451016 0.0002337799 7.334667e-05
 [941,] 0.0001423003 0.0002326565 5.529366e-05
 [942,] 0.0002459811 0.0002427853 5.473522e-05
 [943,] 0.0002446703 0.0002427853 5.469931e-05
 [944,] 0.0002453233 0.0002427853 5.471700e-05
 [945,] 0.0002453233 0.0002425703 5.472339e-05
 [946,] 0.0001730239 0.0001941453 5.445910e-05
 [947,] 0.0002453233 0.0002425703 5.472339e-05
 [948,] 0.0002453233 0.0002425703 5.472339e-05
 [949,] 0.0002189767 0.0002374661 9.075248e-05
 [950,] 0.0002453233 0.0002425703 5.472339e-05
 [951,] 0.0002453233 0.0002423344 5.473050e-05
 [952,] 0.0002453233 0.0002243526 5.523505e-05
 [953,] 0.0002453233 0.0002423344 5.473050e-05
 [954,] 0.0002495706 0.0002434916 5.477871e-05
 [955,] 0.0002445559 0.0002411946 5.481191e-05
 [956,] 0.0001693256 0.0001576902 5.006426e-05
 [957,] 0.0001420151 0.0002335473 5.508020e-05
 [958,] 0.0001748267 0.0001570574 5.128933e-05
 [959,] 0.0002473114 0.0002429872 5.476682e-05
 [960,] 0.0001736377 0.0001570574 5.097134e-05
 [961,] 0.0002473114 0.0002422995 5.478914e-05
 [962,] 0.0002473114 0.0002422995 5.478914e-05
 [963,] 0.0002473114 0.0002420858 5.479626e-05
 [964,] 0.0002459811 0.0002420858 5.475695e-05
 [965,] 0.0002473114 0.0002420858 5.479626e-05
 [966,] 0.0002466438 0.0002420858 5.477634e-05
 [967,] 0.0002473114 0.0002422995 5.478914e-05
 [968,] 0.0002473114 0.0002422995 5.478914e-05
 [969,] 0.0002473114 0.0002422995 5.478914e-05
 [970,] 0.0002473114 0.0002427853 5.477328e-05
 [971,] 0.0002473114 0.0002422995 5.478914e-05
 [972,] 0.0002473114 0.0002422995 5.478914e-05
 [973,] 0.0002494516 0.0002245555 5.629350e-05
 [974,] 0.0001714414 0.0001661115 5.558645e-05
 [975,] 0.0002481073 0.0002251523 5.610900e-05
 [976,] 0.0001671827 0.0001577231 4.949456e-05
 [977,] 0.0001420151 0.0002367571 5.560715e-05
 [978,] 0.0001423003 0.0002359127 5.602502e-05
 [979,] 0.0002479165 0.0002422995 5.480737e-05
 [980,] 0.0002466438 0.0002425352 5.476187e-05
 [981,] 0.0001703179 0.0001585319 5.091258e-05
 [982,] 0.0002466438 0.0002425352 5.476187e-05
 [983,] 0.0002427432 0.0002425352 5.465615e-05
 [984,] 0.0002466438 0.0002425352 5.476187e-05
 [985,] 0.0002453233 0.0002431451 5.470650e-05
 [986,] 0.0002506544 0.0002427501 5.487700e-05
 [987,] 0.0001724716 0.0001582275 5.130742e-05
 [988,] 0.0002482122 0.0002425352 5.480836e-05
 [989,] 0.0002473114 0.0002443368 5.472557e-05
 [990,] 0.0002375592 0.0002396245 5.471104e-05
 [991,] 0.0002326632 0.0002340586 1.006386e-04
 [992,] 0.0001425964 0.0002464150 6.467557e-05
 [993,] 0.0002459811 0.0002427501 5.473629e-05
 [994,] 0.0002459811 0.0002427501 5.473629e-05
 [995,] 0.0002459811 0.0002429872 5.472912e-05
 [996,] 0.0001428724 0.0002372737 6.277469e-05
 [997,] 0.0001724716 0.0001585826 5.155357e-05
 [998,] 0.0002459811 0.0002432033 5.472267e-05
 [999,] 0.0001724716 0.0001585826 5.155357e-05
[1000,] 0.0002459811 0.0002431337 5.476181e-05
[1001,] 0.0002459811 0.0002433705 5.475470e-05
[1002,] 0.0002453233 0.0002435864 5.473054e-05
[1003,] 0.0002415394 0.0002420239 5.467528e-05
[1004,] 0.0002415394 0.0002420239 5.467528e-05
[1005,] 0.0001734425 0.0001585826 5.182593e-05
[1006,] 0.0002415394 0.0002420239 5.467528e-05
[1007,] 0.0002347214 0.0002398039 5.468076e-05
[1008,] 0.0002421060 0.0002422573 5.468340e-05
[1009,] 0.0002421060 0.0002422573 5.468340e-05
[1010,] 0.0002409143 0.0002424702 5.464876e-05
[1011,] 0.0002409143 0.0002440417 5.461255e-05
[1012,] 0.0002421060 0.0002440417 5.463897e-05
[1013,] 0.0002421060 0.0002442812 5.463343e-05
[1014,] 0.0001893927 0.0001478603 4.560962e-05
[1015,] 0.0002310283 0.0002490520 5.441552e-05
[1016,] 0.0002041887 0.0001566423 5.812110e-05
[1017,] 0.0002352921 0.0002512617 5.450704e-05
[1018,] 0.0002369716 0.0002512617 5.451378e-05
[1019,] 0.0002059604 0.0001572725 5.924148e-05
[1020,] 0.0002059604 0.0001572725 5.924148e-05
[1021,] 0.0002352921 0.0002515239 5.450648e-05
[1022,] 0.0002360632 0.0002517629 5.450809e-05
[1023,] 0.0002365856 0.0002515239 5.451084e-05
[1024,] 0.0002360632 0.0002520266 5.450741e-05
[1025,] 0.0002360632 0.0002517629 5.450809e-05
[1026,] 0.0002321336 0.0002500325 5.441567e-05
[1027,] 0.0002358095 0.0002522669 5.450626e-05
[1028,] 0.0002358095 0.0002522669 5.450626e-05
[1029,] 0.0001531542 0.0002349623 1.264736e-04
[1030,] 0.0001592031 0.0002360338 2.252950e-04
[1031,] 0.0002352921 0.0002525321 5.450508e-05
[1032,] 0.0002423574 0.0002527738 5.454578e-05
[1033,] 0.0002352921 0.0002530404 5.450482e-05
[1034,] 0.0002352921 0.0002532834 5.450480e-05
[1035,] 0.0002358095 0.0002537959 5.450484e-05
[1036,] 0.0002352921 0.0002532834 5.450480e-05
[1037,] 0.0002358095 0.0002535515 5.450489e-05
[1038,] 0.0002358095 0.0002537959 5.450484e-05
[1039,] 0.0002358095 0.0002537959 5.450484e-05
[1040,] 0.0002358095 0.0002537959 5.450484e-05
[1041,] 0.0001599064 0.0002406848 2.475145e-04
[1042,] 0.0002363884 0.0002543112 5.450491e-05
[1043,] 0.0002369716 0.0002557835 5.450510e-05
[1044,] 0.0002077655 0.0001563436 5.864549e-05
[1045,] 0.0002363884 0.0002555339 5.450542e-05
[1046,] 0.0001548461 0.0002380054 1.504480e-04
[1047,] 0.0002369716 0.0002556244 5.450502e-05
[1048,] 0.0002369716 0.0002556244 5.450502e-05
[1049,] 0.0002352921 0.0002553503 5.450725e-05
[1050,] 0.0002077655 0.0001562783 5.889236e-05
[1051,] 0.0002336062 0.0002540654 5.450921e-05
[1052,] 0.0001611810 0.0002382177 2.407243e-04
[1053,] 0.0002369716 0.0002537959 5.450606e-05
[1054,] 0.0001938470 0.0001967918 6.352473e-05
[1055,] 0.0001553939 0.0002366038 1.549180e-04
[1056,] 0.0002369716 0.0002532834 5.450701e-05
[1057,] 0.0002193967 0.0002320268 8.849521e-05
[1058,] 0.0002351212 0.0002530404 5.450479e-05
[1059,] 0.0002369716 0.0002527738 5.450826e-05
[1060,] 0.0002369716 0.0002525321 5.450896e-05
[1061,] 0.0002346116 0.0002299044 9.949384e-05
[1062,] 0.0001627134 0.0002436217 3.104166e-04
[1063,] 0.0002363884 0.0002521365 5.447835e-05
[1064,] 0.0002363884 0.0002518951 5.447896e-05
[1065,] 0.0002363884 0.0002518951 5.447896e-05
[1066,] 0.0010968855 0.0002258657 2.052019e-03
[1067,] 0.0002363884 0.0002516303 5.447971e-05
[1068,] 0.0002363884 0.0002513902 5.448046e-05
[1069,] 0.0001977501 0.0001574520 5.762034e-05
[1070,] 0.0002333015 0.0002508881 5.447566e-05
[1071,] 0.0010968855 0.0002264421 2.064142e-03
[1072,] 0.0002358095 0.0002506262 5.448076e-05
[1073,] 0.0002358095 0.0002506262 5.448076e-05
[1074,] 0.0002358095 0.0002498922 5.448361e-05
[1075,] 0.0002358095 0.0002493985 5.448591e-05
[1076,] 0.0002358095 0.0002491409 5.448723e-05
[1077,] 0.0014659575 0.0002227171 2.618080e-03
[1078,] 0.0002396780 0.0002496332 5.443555e-05
[1079,] 0.0002358095 0.0002484192 5.449140e-05
[1080,] 0.0002358095 0.0002484192 5.449140e-05
[1081,] 0.0002358095 0.0002481646 5.449303e-05
[1082,] 0.0002358095 0.0002476805 5.449638e-05
[1083,] 0.0002358095 0.0002474510 5.449807e-05
[1084,] 0.0002358095 0.0002471992 5.450002e-05
[1085,] 0.0002358095 0.0002469709 5.450186e-05
[1086,] 0.0002077655 0.0001576675 6.011277e-05
[1087,] 0.0002358095 0.0002468161 5.447163e-05
[1088,] 0.0002358095 0.0002468161 5.447163e-05
[1089,] 0.0002315747 0.0002465647 5.444814e-05
[1090,] 0.0002077655 0.0001570097 5.940234e-05
[1091,] 0.0002358095 0.0002463368 5.447565e-05
[1092,] 0.0002358095 0.0002463368 5.447565e-05
[1093,] 0.0002358095 0.0002463368 5.447565e-05
[1094,] 0.0002358095 0.0002460868 5.447788e-05
[1095,] 0.0001607468 0.0002345126 2.339401e-04
[1096,] 0.0002366667 0.0002487609 5.438139e-05
[1097,] 0.0002129167 0.0001579352 6.169701e-05
[1098,] 0.0011538670 0.0002240885 2.099988e-03
[1099,] 0.0002541225 0.0001542526 8.159407e-05
[1100,] 0.0002355516 0.0002463368 5.439147e-05
[1101,] 0.0002355516 0.0002463368 5.439147e-05
[1102,] 0.0002341549 0.0002465647 5.446040e-05
[1103,] 0.0002355516 0.0002463368 5.439147e-05
[1104,] 0.0002275944 0.0002465647 5.436045e-05
[1105,] 0.0002355516 0.0002463368 5.439147e-05
[1106,] 0.0002355516 0.0002463368 5.439147e-05
[1107,] 0.0002355516 0.0002463368 5.439147e-05
[1108,] 0.0002355516 0.0002463368 5.439147e-05
[1109,] 0.0002355516 0.0002463368 5.439147e-05
[1110,] 0.0002289210 0.0002460868 5.435741e-05
[1111,] 0.0002349712 0.0002463368 5.438575e-05
[1112,] 0.0002349712 0.0002463368 5.438575e-05
[1113,] 0.0002349712 0.0002463368 5.438575e-05
[1114,] 0.0002349712 0.0002463368 5.438575e-05
[1115,] 0.0002347307 0.0002463368 5.438352e-05
[1116,] 0.0002349712 0.0002463368 5.438575e-05
[1117,] 0.0002349712 0.0002463368 5.438575e-05
[1118,] 0.0002355516 0.0002463368 5.439147e-05
[1119,] 0.0002349712 0.0002463368 5.438575e-05
[1120,] 0.0002358095 0.0002450777 5.451999e-05
[1121,] 0.0002349712 0.0002463368 5.438575e-05
[1122,] 0.0002349712 0.0002463368 5.438575e-05
[1123,] 0.0002349712 0.0002463368 5.438575e-05
[1124,] 0.0001593570 0.0002468199 2.196587e-04
[1125,] 0.0002349712 0.0002460868 5.438793e-05
[1126,] 0.0002009122 0.0001594021 6.024806e-05
[1127,] 0.0002112893 0.0001592520 6.289857e-05
[1128,] 0.0002349712 0.0002460868 5.438793e-05
[1129,] 0.0002349712 0.0002458602 5.438998e-05
[1130,] 0.0001628436 0.0002480257 3.140661e-04
[1131,] 0.0002349712 0.0002460868 5.438793e-05
[1132,] 0.0002349712 0.0002460868 5.438793e-05
[1133,] 0.0002349712 0.0002460868 5.438793e-05
[1134,] 0.0002349712 0.0002460868 5.438793e-05
[1135,] 0.0002355516 0.0002460868 5.439386e-05
[1136,] 0.0002355516 0.0002460868 5.439386e-05
[1137,] 0.0002349712 0.0002460868 5.438793e-05
[1138,] 0.0002094191 0.0001597415 6.286712e-05
[1139,] 0.0002349712 0.0002460868 5.438793e-05
[1140,] 0.0002349712 0.0002460868 5.438793e-05
[1141,] 0.0002355516 0.0002460868 5.439386e-05
[1142,] 0.0002355516 0.0002460868 5.439386e-05
[1143,] 0.0002355516 0.0002460868 5.439386e-05
[1144,] 0.0002396780 0.0002436858 5.452534e-05
[1145,] 0.0002326925 0.0002427710 5.442780e-05
[1146,] 0.0002349712 0.0002460868 5.438793e-05
[1147,] 0.0002349712 0.0002460868 5.438793e-05
[1148,] 0.0002349712 0.0002460868 5.438793e-05
[1149,] 0.0002349712 0.0002460868 5.438793e-05
[1150,] 0.0001593570 0.0002480257 2.223408e-04
[1151,] 0.0002355516 0.0002460868 5.439386e-05
[1152,] 0.0002355516 0.0002460868 5.439386e-05
[1153,] 0.0002355516 0.0002460868 5.439386e-05
[1154,] 0.0002355516 0.0002460868 5.439386e-05
[1155,] 0.0002026222 0.0001599143 6.116984e-05
[1156,] 0.0002349712 0.0002463368 5.438575e-05
[1157,] 0.0002338232 0.0002465647 5.437435e-05
[1158,] 0.0002338232 0.0002465647 5.437435e-05
[1159,] 0.0002330346 0.0002465647 5.445376e-05
[1160,] 0.0002326925 0.0002470454 5.436477e-05
[1161,] 0.0002332557 0.0002479338 5.439402e-05
[1162,] 0.0002026222 0.0001594021 6.071240e-05
[1163,] 0.0002332557 0.0002481646 5.439307e-05
[1164,] 0.0002059604 0.0001575294 5.951339e-05
[1165,] 0.0002332557 0.0002489075 5.439049e-05
[1166,] 0.0002326925 0.0002489075 5.438874e-05
[1167,] 0.0002183809 0.0002258755 8.460580e-05
[1168,] 0.0002332557 0.0002491409 5.438982e-05
[1169,] 0.0002026222 0.0001572725 5.840803e-05
[1170,] 0.0002283908 0.0002502485 5.437261e-05
[1171,] 0.0001649684 0.0002387487 2.937750e-04
[1172,] 0.0002283908 0.0002504870 5.437408e-05
[1173,] 0.0002077655 0.0001570097 5.940234e-05
[1174,] 0.0016159474 0.0002232945 2.905630e-03
[1175,] 0.0002238646 0.0002509898 5.443826e-05
[1176,] 0.0002283908 0.0002507500 5.437577e-05
[1177,] 0.0002289210 0.0002509898 5.437310e-05
[1178,] 0.0002315788 0.0002506262 5.438759e-05
[1179,] 0.0002321336 0.0002506262 5.438692e-05
[1180,] 0.0002289210 0.0002512543 5.437474e-05
[1181,] 0.0001586720 0.0001595707 4.813002e-05
[1182,] 0.0002242931 0.0002503476 5.359371e-05
[1183,] 0.0002289210 0.0002512543 5.437474e-05
[1184,] 0.0002289210 0.0002514955 5.437631e-05
[1185,] 0.0002289210 0.0002493985 5.439280e-05
[1186,] 0.0002289210 0.0002493985 5.439280e-05
[1187,] 0.0002299398 0.0002496332 5.438952e-05
[1188,] 0.0002273424 0.0002493985 5.440277e-05
[1189,] 0.0003444386 0.0002314019 6.881718e-04
[1190,] 0.0001574286 0.0002012401 5.005247e-05
[1191,] 0.0003567251 0.0002314019 7.130386e-04
[1192,] 0.0001592314 0.0001589246 4.786024e-05
[1193,] 0.0003567251 0.0002319402 7.181192e-04
[1194,] 0.0001634115 0.0001589246 4.911466e-05
[1195,] 0.0003567251 0.0002314019 7.130386e-04
[1196,] 0.0002289210 0.0002501283 5.439597e-05
[1197,] 0.0002168164 0.0002061485 6.561481e-05
[1198,] 0.0003403833 0.0002324273 6.891865e-04
[1199,] 0.0001819250 0.0002352749 5.053700e-05
[1200,] 0.0002304820 0.0002522669 5.442458e-05
[1201,] 0.0002192537 0.0002481736 9.583045e-05
[1202,] 0.0003403833 0.0002324273 6.891865e-04
[1203,] 0.0003263435 0.0002329716 6.650771e-04
[1204,] 0.0002419105 0.0002514955 5.432877e-05
[1205,] 0.0003263435 0.0002334642 6.693311e-04
[1206,] 0.0001592314 0.0001590873 4.794554e-05
[1207,] 0.0001660353 0.0001594021 5.016921e-05
[1208,] 0.0001650786 0.0001594021 4.988355e-05
[1209,] 0.0001650786 0.0001594021 4.988355e-05
[1210,] 0.0001660353 0.0001595773 5.012610e-05
[1211,] 0.0001893134 0.0002344406 5.070964e-05
[1212,] 0.0001893134 0.0002348584 5.071642e-05
[1213,] 0.0001888689 0.0002348584 5.073045e-05
[1214,] 0.0001980609 0.0001572345 5.661127e-05
[1215,] 0.0001953803 0.0001572345 5.594465e-05
[1216,] 0.0002332557 0.0002553503 5.442322e-05
[1217,] 0.0001629387 0.0001592520 4.926115e-05
[1218,] 0.0001879966 0.0002344406 5.075318e-05
[1219,] 0.0002321336 0.0002556244 5.443135e-05
[1220,] 0.0001622168 0.0002007948 5.022468e-05
[1221,] 0.0001660353 0.0001599143 5.046357e-05
[1222,] 0.0001660353 0.0001609583 5.104620e-05
[1223,] 0.0001660353 0.0001607732 5.094446e-05
[1224,] 0.0001640057 0.0001621963 5.093601e-05
[1225,] 0.0003567251 0.0002399319 7.945141e-04
[1226,] 0.0001620142 0.0001606085 4.971117e-05
[1227,] 0.0001638822 0.0001606085 5.029578e-05
[1228,] 0.0001586692 0.0001597415 4.821632e-05
[1229,] 0.0001641407 0.0001604274 5.016794e-05
[1230,] 0.0002603107 0.0002506107 4.766423e-04
[1231,] 0.0001863174 0.0002354798 5.085084e-05
[1232,] 0.0002310283 0.0002572093 5.445321e-05
[1233,] 0.0001633125 0.0001592520 4.926944e-05
[1234,] 0.0001632624 0.0001592520 4.925440e-05
[1235,] 0.0001674525 0.0001586211 5.021828e-05
[1236,] 0.0001679060 0.0001590873 5.053490e-05
[1237,] 0.0001679060 0.0001590873 5.053490e-05
[1238,] 0.0001611981 0.0001585998 4.837621e-05
[1239,] 0.0002327025 0.0002478224 1.095725e-04
[1240,] 0.0001629387 0.0001586903 4.879551e-05
[1241,] 0.0001669127 0.0001594021 5.043015e-05
[1242,] 0.0001679060 0.0001590873 5.053490e-05
[1243,] 0.0001679060 0.0001594021 5.072440e-05
[1244,] 0.0001620142 0.0001586211 4.862985e-05
[1245,] 0.0001669127 0.0001589246 5.014611e-05
[1246,] 0.0001669127 0.0001592520 5.034153e-05
[1247,] 0.0001896030 0.0001397310 4.572379e-05
[1248,] 0.0002315788 0.0002572093 5.444721e-05
[1249,] 0.0001669127 0.0001581569 4.967609e-05
[1250,] 0.0002315788 0.0002580243 5.445409e-05
[1251,] 0.0001651291 0.0002008229 5.091496e-05
[1252,] 0.0001893134 0.0002369651 5.075367e-05
[1253,] 0.0001888689 0.0002369651 5.077017e-05
[1254,] 0.0001629387 0.0001573109 4.812056e-05
[1255,] 0.0003403833 0.0002293848 6.619115e-04
[1256,] 0.0001620142 0.0001574520 4.794589e-05
[1257,] 0.0001620142 0.0001573109 4.786027e-05
[1258,] 0.0001679060 0.0001578723 4.977679e-05
[1259,] 0.0001475041 0.0002432813 6.889700e-05
[1260,] 0.0001669043 0.0001576859 4.937599e-05
[1261,] 0.0001688383 0.0001575873 4.985064e-05
[1262,] 0.0001698805 0.0001574514 5.004692e-05
[1263,] 0.0001638725 0.0001567859 4.804625e-05
[1264,] 0.0001679083 0.0001581630 4.996307e-05
[1265,] 0.0001629178 0.0001565252 4.761517e-05
[1266,] 0.0001867479 0.0002554600 7.372234e-05
[1267,] 0.0001638725 0.0001564037 4.779360e-05
[1268,] 0.0002322746 0.0002592305 5.470390e-05
[1269,] 0.0002306645 0.0002592305 5.472828e-05
[1270,] 0.0003564377 0.0002249116 6.534946e-04
[1271,] 0.0001708456 0.0001571718 5.011711e-05
[1272,] 0.0001736793 0.0001575873 5.118071e-05
[1273,] 0.0001847536 0.0001405337 4.495205e-05
[1274,] 0.0001836005 0.0002425375 5.083531e-05
[1275,] 0.0001923516 0.0002824574 5.177178e-05
[1276,] 0.0001842706 0.0002846913 5.309212e-05
[1277,] 0.0001846552 0.0002842985 5.299566e-05
[1278,] 0.0001850450 0.0002866006 5.304297e-05
[1279,] 0.0001670283 0.0001509822 4.369376e-05
[1280,] 0.0001858404 0.0002842985 5.277673e-05
[1281,] 0.0001796415 0.0002878033 5.368089e-05
[1282,] 0.0001661417 0.0001509715 4.347127e-05
[1283,] 0.0001802288 0.0002882093 5.354735e-05
[1284,] 0.0001687582 0.0001509464 4.376258e-05
[1285,] 0.0001854401 0.0002850887 5.287326e-05
[1286,] 0.0002219654 0.0002454350 1.064343e-04
[1287,] 0.0001854401 0.0002874625 5.298972e-05
[1288,] 0.0001854401 0.0002890319 5.307252e-05
[1289,] 0.0001854401 0.0002890319 5.307252e-05
[1290,] 0.0001827837 0.0002902859 5.370455e-05
[1291,] 0.0001831477 0.0002902859 5.361929e-05
[1292,] 0.0001687582 0.0001505503 4.354511e-05
[1293,] 0.0001687582 0.0001505527 4.360271e-05
[1294,] 0.0002470669 0.0002468138 1.262567e-04
[1295,] 0.0001838912 0.0002894493 5.340518e-05
[1296,] 0.0001879222 0.0002894493 5.264309e-05
[1297,] 0.0002199409 0.0003278248 5.739619e-05
[1298,] 0.0002431878 0.0002455139 1.223615e-04
[1299,] 0.0012706662 0.0002177387 2.124917e-03
[1300,] 0.0002177091 0.0002057336 6.595185e-05
[1301,] 0.0001824246 0.0002894887 5.373786e-05
[1302,] 0.0012566461 0.0002177547 2.138939e-03
[1303,] 0.0001831477 0.0002878960 5.347501e-05
[1304,] 0.0001835169 0.0002894887 5.348332e-05
[1305,] 0.0001707915 0.0001501664 4.357661e-05
[1306,] 0.0012706662 0.0002195573 2.186440e-03
[1307,] 0.0001820707 0.0002874819 5.370432e-05
[1308,] 0.0001552000 0.0001501752 4.075823e-05
[1309,] 0.0013360122 0.0002155007 2.155023e-03
[1310,] 0.0001883242 0.0002882735 5.278570e-05
[1311,] 0.0002356453 0.0002459298 1.168387e-04
[1312,] 0.0001839474 0.0001594893 5.232517e-05
[1313,] 0.0001681682 0.0001502418 4.269626e-05
[1314,] 0.0001896202 0.0002888872 5.260796e-05
[1315,] 0.0004976170 0.0002172671 8.245455e-04
[1316,] 0.0004976170 0.0002172671 8.245455e-04
[1317,] 0.0001808956 0.0001609716 5.129313e-05
[1318,] 0.0001635497 0.0001502418 4.192575e-05
[1319,] 0.0001918898 0.0002897253 5.231877e-05
[1320,] 0.0001918898 0.0002905302 5.235411e-05
[1321,] 0.0001918898 0.0002905302 5.235411e-05
[1322,] 0.0001923605 0.0002909151 5.230753e-05
[1323,] 0.0001918898 0.0002909151 5.237105e-05
[1324,] 0.0001635497 0.0001502418 4.192575e-05
[1325,] 0.0001923605 0.0002909151 5.230753e-05
[1326,] 0.0001626419 0.0001502418 4.177374e-05
[1327,] 0.0004767620 0.0002190747 8.121646e-04
[1328,] 0.0001923605 0.0002917657 5.234444e-05
[1329,] 0.0001672803 0.0001506957 4.245007e-05
[1330,] 0.0001923605 0.0002929532 5.240642e-05
[1331,] 0.0001928368 0.0002917657 5.228135e-05
[1332,] 0.0004310627 0.0002186592 7.418469e-04
[1333,] 0.0001909653 0.0002947824 5.268758e-05
[1334,] 0.0001928368 0.0002930122 5.233477e-05
[1335,] 0.0001923605 0.0002934041 5.241587e-05
[1336,] 0.0001923605 0.0002934041 5.241587e-05
[1337,] 0.0001918898 0.0002930122 5.246376e-05
[1338,] 0.0001918898 0.0002467323 5.048421e-05
[1339,] 0.0001914248 0.0002467323 5.051511e-05
[1340,] 0.0001595461 0.0001523487 4.493543e-05
[1341,] 0.0001914248 0.0002509170 5.063699e-05
[1342,] 0.0001929900 0.0002806180 5.128287e-05
[1343,] 0.0001984941 0.0001491085 4.923368e-05
[1344,] 0.0001935156 0.0002545208 5.078429e-05
[1345,] 0.0001952542 0.0002557275 5.071140e-05
[1346,] 0.0001552289 0.0003390782 6.925301e-05
[1347,] 0.0001965287 0.0002534722 5.039138e-05
[1348,] 0.0002155877 0.0002052134 6.561935e-05
[1349,] 0.0001600196 0.0001490213 4.320791e-05
[1350,] 0.0001600196 0.0001489645 4.314218e-05
[1351,] 0.0005574729 0.0002084982 7.355688e-04
[1352,] 0.0001954734 0.0002506863 5.039553e-05
[1353,] 0.0002382996 0.0002724840 5.428845e-05
[1354,] 0.0006390541 0.0001983509 7.978715e-04
[1355,] 0.0001913747 0.0001994510 2.482196e-04
[1356,] 0.0001994093 0.0001994510 2.585910e-04
[1357,] 0.0001939863 0.0002504124 5.046040e-05
[1358,] 0.0016910509 0.0001994510 2.119151e-03
[1359,] 0.0017862219 0.0002161296 2.454031e-03
[1360,] 0.0001634506 0.0001489954 4.247798e-05
[1361,] 0.0016910509 0.0001987279 2.087019e-03
[1362,] 0.0002371907 0.0002725097 5.434298e-05
[1363,] 0.0001913747 0.0001983509 2.430323e-04
[1364,] 0.0001913747 0.0001983509 2.430323e-04
[1365,] 0.0016107980 0.0001990693 2.004118e-03
[1366,] 0.0017668302 0.0002038235 2.399781e-03
[1367,] 0.0001705152 0.0001490060 4.381748e-05
[1368,] 0.0002087517 0.0001976415 2.613213e-04
[1369,] 0.0002087517 0.0001973362 2.607038e-04
[1370,] 0.0001994569 0.0001321875 4.265118e-05
[1371,] 0.0001977447 0.0002004336 5.700734e-05
[1372,] 0.0002053151 0.0001493844 4.895815e-05
[1373,] 0.0007296719 0.0001955664 8.574209e-04
[1374,] 0.0015419529 0.0001972717 1.847502e-03
[1375,] 0.0016107980 0.0001972717 1.928422e-03
[1376,] 0.0015419529 0.0001969410 1.834246e-03
[1377,] 0.0004779410 0.0001979764 5.963459e-04
[1378,] 0.0002053151 0.0001494023 4.876674e-05
[1379,] 0.0002388896 0.0002705468 5.429444e-05
[1380,] 0.0016107980 0.0001952105 1.842402e-03
[1381,] 0.0001680593 0.0001493892 4.281528e-05
[1382,] 0.0004779410 0.0001952105 5.629974e-04
[1383,] 0.0004779410 0.0001948569 5.587574e-04
[1384,] 0.0004779410 0.0001945407 5.549702e-04
[1385,] 0.0002277849 0.0001935349 2.620206e-04
[1386,] 0.0004559775 0.0001947027 5.278014e-04
[1387,] 0.0004559775 0.0001947027 5.278014e-04
[1388,] 0.0004559775 0.0001947027 5.278014e-04
[1389,] 0.0004559775 0.0001932267 5.148424e-04
[1390,] 0.0004986515 0.0001928865 5.580610e-04
[1391,] 0.0002277849 0.0001909914 2.479198e-04
[1392,] 0.0004779410 0.0002006354 6.284752e-04
[1393,] 0.0002277849 0.0001987890 2.913410e-04
[1394,] 0.0004932182 0.0001994458 6.345868e-04
[1395,] 0.0005227641 0.0001987890 6.621744e-04
[1396,] 0.0005227641 0.0001992690 6.624862e-04
[1397,] 0.0005227641 0.0001984492 6.576532e-04
[1398,] 0.0002896352 0.0002911112 5.354994e-05
[1399,] 0.0005455048 0.0001984492 6.859372e-04
[1400,] 0.0002586234 0.0001963076 3.146271e-04
[1401,] 0.0001714947 0.0001993134 5.296005e-05
[1402,] 0.0004329511 0.0002002648 5.577669e-04
[1403,] 0.0004535628 0.0001999164 5.800364e-04
[1404,] 0.0004535628 0.0001999164 5.800364e-04
[1405,] 0.0005391652 0.0001988077 6.730210e-04
[1406,] 0.0005455048 0.0001977014 6.755630e-04
[1407,] 0.0005719855 0.0001977014 7.079597e-04
[1408,] 0.0005455048 0.0001977014 6.755630e-04
[1409,] 0.0005750710 0.0001973681 7.068624e-04
[1410,] 0.0005719855 0.0001970001 6.977744e-04
[1411,] 0.0005693971 0.0001970001 6.946560e-04
[1412,] 0.0005969636 0.0001966710 7.228712e-04
[1413,] 0.0002354710 0.0002689014 5.434613e-05
[1414,] 0.0001856246 0.0001497287 4.776573e-05
[1415,] 0.0001905115 0.0002447709 5.116808e-05
[1416,] 0.0006162310 0.0002022439 8.346582e-04
[1417,] 0.0006162310 0.0002022439 8.346582e-04
[1418,] 0.0002360400 0.0002692409 5.433797e-05
[1419,] 0.0005657191 0.0002022439 7.668242e-04
[1420,] 0.0002042353 0.0002277325 7.657557e-05
[1421,] 0.0004986515 0.0002022439 6.766327e-04
[1422,] 0.0005657191 0.0002018440 7.609738e-04
[1423,] 0.0002335827 0.0002239057 7.796026e-05
[1424,] 0.0005657191 0.0002018440 7.609738e-04
[1425,] 0.0002800717 0.0001996136 3.638065e-04
[1426,] 0.0005657191 0.0002014466 7.551703e-04
[1427,] 0.0006162310 0.0002014466 8.219355e-04
[1428,] 0.0006746736 0.0002014466 8.990881e-04
[1429,] 0.0002938120 0.0002638106 5.477832e-05
[1430,] 0.0005657191 0.0002010912 7.499868e-04
[1431,] 0.0005657191 0.0002010912 7.499868e-04
[1432,] 0.0005657191 0.0002010912 7.499868e-04
[1433,] 0.0006162310 0.0002006988 8.100373e-04
[1434,] 0.0002800717 0.0001985105 3.560933e-04
[1435,] 0.0002800717 0.0001985105 3.560933e-04
[1436,] 0.0005657191 0.0002006988 7.442712e-04
[1437,] 0.0005657191 0.0002003478 7.391662e-04
[1438,] 0.0005657191 0.0001999603 7.335370e-04
[1439,] 0.0006162310 0.0001999603 7.983196e-04
[1440,] 0.0002800717 0.0001981350 3.534737e-04
[1441,] 0.0002686168 0.0001977992 3.368773e-04
[1442,] 0.0002454876 0.0002744112 5.438043e-05
[1443,] 0.0001722498 0.0001494309 4.436259e-05
[1444,] 0.0005657191 0.0001999603 7.335370e-04
[1445,] 0.0002800717 0.0001977992 3.511333e-04
[1446,] 0.0005904126 0.0001996136 7.599644e-04
[1447,] 0.0002800717 0.0001974284 3.485520e-04
[1448,] 0.0006463023 0.0001992308 8.247318e-04
[1449,] 0.0006463023 0.0001996136 8.310860e-04
[1450,] 0.0006463023 0.0001988885 8.190566e-04
[1451,] 0.0006463023 0.0001988885 8.190566e-04
[1452,] 0.0006746736 0.0001988885 8.545827e-04
[1453,] 0.0006746736 0.0001988885 8.545827e-04
[1454,] 0.0003059617 0.0001967306 3.751894e-04
[1455,] 0.0001732371 0.0001494417 4.459154e-05
[1456,] 0.0001756848 0.0001351856 4.015561e-05
[1457,] 0.0002602806 0.0001315575 5.047552e-05
[1458,] 0.0006463023 0.0001992308 8.247318e-04
[1459,] 0.0001833532 0.0001350791 4.090662e-05
[1460,] 0.0007077239 0.0001984726 8.856044e-04
[1461,] 0.0002136380 0.0001501607 4.959826e-05
[1462,] 0.0030999656 0.0002400376 6.591658e-03
[1463,] 0.0023688964 0.0002230869 4.420783e-03
[1464,] 0.0002802756 0.0002071159 2.782776e-04
[1465,] 0.0024774644 0.0002225603 4.584843e-03
[1466,] 0.0021556044 0.0002225603 3.991721e-03
[1467,] 0.0029959921 0.0002225603 5.538950e-03
[1468,] 0.0034492970 0.0002225603 6.371730e-03
[1469,] 0.0027239595 0.0002225603 5.038613e-03
[1470,] 0.0022540365 0.0002215687 4.109116e-03
[1471,] 0.0027239595 0.0002215687 4.960796e-03
[1472,] 0.0044994886 0.0002466196 1.039415e-02
[1473,] 0.0024774644 0.0002220891 4.551258e-03
[1474,] 0.0039168680 0.0002215687 7.135545e-03
[1475,] 0.0041015577 0.0002220891 7.531633e-03
[1476,] 0.0015946313 0.0002004567 2.045927e-03
[1477,] 0.0016672670 0.0002004567 2.137514e-03
[1478,] 0.0016672670 0.0002004567 2.137514e-03
[1479,] 0.0026041726 0.0002220891 4.782799e-03
[1480,] 0.0002120659 0.0002032195 6.389404e-05
[1481,] 0.0031345417 0.0002220891 5.750857e-03
[1482,] 0.0031345417 0.0002220891 5.750857e-03
[1483,] 0.0027239595 0.0002220891 5.001594e-03
[1484,] 0.0032963065 0.0002220891 6.045783e-03
[1485,] 0.0002217937 0.0002147556 5.558437e-05
[1486,] 0.0002178515 0.0002164170 5.539772e-05
[1487,] 0.0002217796 0.0002164170 5.554739e-05
[1488,] 0.0032963065 0.0002245789 6.284743e-03
[1489,] 0.0002184489 0.0002097133 3.234577e-04
[1490,] 0.0009681393 0.0001976365 1.111233e-03
[1491,] 0.0002252394 0.0002157174 5.569410e-05
[1492,] 0.0003007196 0.0002097133 4.451407e-04
[1493,] 0.0042510307 0.0002507879 1.056699e-02
[1494,] 0.0002324048 0.0002216153 1.890814e-04
[1495,] 0.0031345417 0.0002230869 5.841498e-03
[1496,] 0.0029959921 0.0002230869 5.584671e-03
[1497,] 0.0016672670 0.0002008687 2.155186e-03
[1498,] 0.0034492970 0.0002225603 6.371730e-03
[1499,] 0.0034492970 0.0002230869 6.424555e-03
[1500,] 0.0002860945 0.0002225522 3.703239e-04
[1501,] 0.0002833130 0.0002220140 3.547281e-04
[1502,] 0.0002479643 0.0001923587 8.447930e-05
[1503,] 0.0002205375 0.0002137482 5.562838e-05
[1504,] 0.0034492970 0.0002240965 6.526185e-03
[1505,] 0.0036096623 0.0002245789 6.878937e-03
[1506,] 0.0002860945 0.0002270400 3.943402e-04
[1507,] 0.0039741094 0.0002266452 7.812176e-03
[1508,] 0.0022146184 0.0002073220 3.217783e-03
[1509,] 0.0018164283 0.0002318793 3.434530e-03
[1510,] 0.0020731485 0.0002314112 3.894103e-03
[1511,] 0.0038176566 0.0002636584 1.112714e-02
[1512,] 0.0018951355 0.0002271318 3.331823e-03
[1513,] 0.0002672458 0.0001875116 8.171371e-05
[1514,] 0.0017852524 0.0001780541 9.790133e-04
[1515,] 0.0043057626 0.0002581256 1.173917e-02
[1516,] 0.0041071234 0.0002554564 1.082885e-02
[1517,] 0.0001728816 0.0002130611 1.384492e-04
[1518,] 0.0002215673 0.0002034313 6.504598e-05
[1519,] 0.0001783195 0.0002139642 1.568043e-04
[1520,] 0.0002330307 0.0002375121 4.634521e-04
[1521,] 0.0002020951 0.0002073735 5.191989e-05
[1522,] 0.0001779243 0.0002127392 1.887347e-04
[1523,] 0.0002962155 0.0002691127 8.278139e-04
[1524,] 0.0001989629 0.0002061261 5.190227e-05
[1525,] 0.0002004819 0.0001686708 6.641963e-05
[1526,] 0.0002055801 0.0001829142 7.703408e-05
[1527,] 0.0001682954 0.0002642756 1.442664e-04
[1528,] 0.0002517944 0.0002647930 6.641551e-04
[1529,] 0.0002319228 0.0001673449 7.776561e-05
[1530,] 0.0002222610 0.0002039838 6.475731e-05
[1531,] 0.0002194043 0.0002037798 6.454112e-05
[1532,] 0.0002638905 0.0001986174 6.174806e-05
[1533,] 0.0002397761 0.0002033230 5.679500e-05
[1534,] 0.0002816659 0.0002593035 7.100595e-04
[1535,] 0.0002207585 0.0002038283 6.476764e-05
[1536,] 0.0002208156 0.0002038283 6.477604e-05
[1537,] 0.0003026406 0.0001590535 8.965965e-05
[1538,] 0.0002021275 0.0002160857 6.598258e-05
[1539,] 0.0003157623 0.0002127630 1.232432e-04
[1540,] 0.0002379711 0.0002045298 6.500628e-05
[1541,] 0.0002136856 0.0002035575 6.408668e-05
[1542,] 0.0003887671 0.0003594543 1.777094e-03
[1543,] 0.0002204184 0.0002050176 6.546608e-05
[1544,] 0.0002832516 0.0002434349 1.690061e-04
[1545,] 0.0002052934 0.0002049770 5.858864e-05
[1546,] 0.0002149850 0.0001698422 7.179513e-05
[1547,] 0.0002198798 0.0002037436 6.469814e-05
[1548,] 0.0002046208 0.0002047363 5.875956e-05
[1549,] 0.0002453137 0.0002033217 6.844927e-05
[1550,] 0.0001909879 0.0002532798 1.072499e-04
[1551,] 0.0002142317 0.0002047332 6.486978e-05
[1552,] 0.0002463797 0.0002036343 6.792049e-05
[1553,] 0.0001644348 0.0002170548 7.488296e-05
[1554,] 0.0002043621 0.0002091689 6.480625e-05
[1555,] 0.0006873392 0.0003020932 2.189026e-03
[1556,] 0.0009813522 0.0002966181 2.991868e-03
[1557,] 0.0003285153 0.0003450213 1.371553e-03
[1558,] 0.0006591829 0.0002966181 2.006904e-03
[1559,] 0.0002129446 0.0002036886 6.105397e-05
[1560,] 0.0002138813 0.0002050579 6.472005e-05
[1561,] 0.0001535450 0.0002944549 7.841511e-05
[1562,] 0.0001539610 0.0001623017 4.913990e-05
[1563,] 0.0006873392 0.0003237516 2.603422e-03
[1564,] 0.0002226264 0.0002062079 6.507097e-05
[1565,] 0.0002200864 0.0002039792 6.209502e-05
[1566,] 0.0001683548 0.0001628477 5.454670e-05
[1567,] 0.0001939660 0.0002606268 1.130065e-04
[1568,] 0.0005304639 0.0003702718 2.624252e-03
[1569,] 0.0001664677 0.0001914906 6.431016e-05
[1570,] 0.0002503535 0.0002038282 6.826811e-05
[1571,] 0.0001878716 0.0002921265 1.207345e-04
[1572,] 0.0001844744 0.0001694407 6.357601e-05
[1573,] 0.0002143992 0.0002035220 6.128941e-05
[1574,] 0.0003550942 0.0002162581 4.535587e-04
[1575,] 0.0002609398 0.0002112121 6.633089e-05
[1576,] 0.0001653565 0.0002974441 9.940910e-05
[1577,] 0.0001578649 0.0002456350 7.868087e-05
[1578,] 0.0003240362 0.0004334521 2.090787e-03
[1579,] 0.0001653565 0.0003102340 1.031725e-04
[1580,] 0.0004027101 0.0003741789 1.995300e-03
[1581,] 0.0001653565 0.0001935592 6.452269e-05
[1582,] 0.0003261599 0.0004566583 2.329876e-03
[1583,] 0.0001815566 0.0001557214 5.731947e-05
[1584,] 0.0003550942 0.0004448277 2.419335e-03
[1585,] 0.0004193937 0.0003821845 2.176273e-03
[1586,] 0.0001826179 0.0001512175 4.635223e-05
[1587,] 0.0002139254 0.0002070926 6.513786e-05
[1588,] 0.0002139301 0.0002075360 6.522722e-05
[1589,] 0.0003565937 0.0003664198 1.671043e-03
[1590,] 0.0002079143 0.0002041565 5.986200e-05
[1591,] 0.0001608939 0.0001865576 5.958787e-05
[1592,] 0.0001626090 0.0003051511 9.848058e-05
[1593,] 0.0001839366 0.0003169835 1.261504e-04
[1594,] 0.0002457704 0.0002034398 6.925114e-05
[1595,] 0.0002487192 0.0002035215 6.971484e-05
[1596,] 0.0001815496 0.0001431594 4.395059e-05
[1597,] 0.0003009347 0.0002219800 4.163564e-04
[1598,] 0.0002065685 0.0002041678 6.016043e-05
[1599,] 0.0001632143 0.0001722062 5.642925e-05
[1600,] 0.0002079143 0.0002028246 6.326645e-05
[1601,] 0.0002051001 0.0002028265 6.252479e-05
[1602,] 0.0003113866 0.0002044328 8.302192e-05
[1603,] 0.0001803095 0.0002284935 7.972570e-05
[1604,] 0.0001742575 0.0004061974 1.993451e-04
[1605,] 0.0002636241 0.0002022431 7.733048e-05
[1606,] 0.0001730589 0.0002155374 7.006016e-05
[1607,] 0.0001932349 0.0004042213 4.913116e-04
[1608,] 0.0002240499 0.0002392523 6.443793e-05
[1609,] 0.0002490553 0.0002062357 6.727297e-05
[1610,] 0.0001774588 0.0004143529 2.193102e-04
[1611,] 0.0001749704 0.0004143529 1.869268e-04
[1612,] 0.0001749704 0.0004125256 1.853996e-04
[1613,] 0.0002223087 0.0002009286 6.030779e-05
[1614,] 0.0002128660 0.0002580438 8.150448e-05
[1615,] 0.0003057804 0.0001988488 8.505506e-05
[1616,] 0.0001754853 0.0003497906 1.272886e-04
[1617,] 0.0001631093 0.0001491072 4.665763e-05
[1618,] 0.0001464003 0.0001423127 3.788498e-05
[1619,] 0.0001446534 0.0001480943 4.125858e-05
[1620,] 0.0002533208 0.0002000769 7.260714e-05
[1621,] 0.0001445473 0.0003630509 6.802776e-05
[1622,] 0.0002521903 0.0002002553 7.117610e-05
[1623,] 0.0002436470 0.0002017788 6.975905e-05
[1624,] 0.0002128170 0.0002374994 7.302700e-05
[1625,] 0.0002128046 0.0002246634 6.965241e-05
[1626,] 0.0001711434 0.0003230289 1.006921e-04
[1627,] 0.0002362784 0.0001984658 7.007186e-05
[1628,] 0.0001700969 0.0002964632 9.206072e-05
[1629,] 0.0002129191 0.0002456549 7.682232e-05
[1630,] 0.0003230580 0.0002007198 8.763462e-05
[1631,] 0.0001954100 0.0001673862 5.638998e-05
[1632,] 0.0002128104 0.0002356213 7.259754e-05
[1633,] 0.0001752281 0.0002770551 1.023585e-04
[1634,] 0.0001616438 0.0001471156 4.460603e-05
[1635,] 0.0001780463 0.0002027927 7.450012e-05
[1636,] 0.0001519516 0.0001678831 5.185605e-05
[1637,] 0.0002128251 0.0002344975 7.210347e-05
[1638,] 0.0002128251 0.0002341417 7.200590e-05
[1639,] 0.0003088096 0.0002024264 8.860637e-05
[1640,] 0.0001723458 0.0002053839 6.565521e-05
[1641,] 0.0001441912 0.0001979171 5.296135e-05
[1642,] 0.0002109184 0.0002341417 7.185636e-05
[1643,] 0.0001506986 0.0001422980 3.892366e-05
[1644,] 0.0003315386 0.0002069572 8.419857e-05
[1645,] 0.0002513718 0.0002123559 4.643184e-05
[1646,] 0.0003012673 0.0002025270 8.618626e-05
[1647,] 0.0003029384 0.0002099898 4.892544e-05
[1648,] 0.0001440142 0.0001378652 3.606319e-05
[1649,] 0.0003511555 0.0002033163 1.042439e-04
[1650,] 0.0002026875 0.0002373466 7.073500e-05
[1651,] 0.0001902101 0.0003577602 1.386605e-04
[1652,] 0.0001840954 0.0001683590 6.524242e-05
[1653,] 0.0001840954 0.0001687930 6.547335e-05
[1654,] 0.0003172961 0.0002033107 9.365201e-05
[1655,] 0.0001569240 0.0003080128 6.546588e-05
[1656,] 0.0001752057 0.0001461953 4.271062e-05
[1657,] 0.0001554680 0.0001426552 4.062405e-05
[1658,] 0.0001705186 0.0001716821 6.151375e-05
[1659,] 0.0001865991 0.0003522363 1.314765e-04
[1660,] 0.0001418968 0.0001674988 4.178661e-05
[1661,] 0.0002023037 0.0002335945 6.891082e-05
[1662,] 0.0001699038 0.0001453103 4.195733e-05
[1663,] 0.0001680612 0.0001461219 4.108327e-05
[1664,] 0.0001451980 0.0001462550 3.863966e-05
[1665,] 0.0001902101 0.0001942975 7.069932e-05
[1666,] 0.0001964536 0.0002054267 5.765644e-05
[1667,] 0.0001651311 0.0001346144 4.063673e-05
[1668,] 0.0001881191 0.0001528894 4.671141e-05
[1669,] 0.0001945511 0.0001869899 4.449074e-05
[1670,] 0.0001643483 0.0001928966 4.251881e-05
[1671,] 0.0001838055 0.0001942312 4.383623e-05
[1672,] 0.0001936498 0.0001525298 4.740996e-05
[1673,] 0.0001443627 0.0001462959 4.317694e-05
[1674,] 0.0001926142 0.0001528778 4.728866e-05
[1675,] 0.0001827150 0.0001992580 4.343075e-05
[1676,] 0.0003111569 0.0002163858 6.086992e-05
[1677,] 0.0001975108 0.0001357241 4.995754e-05
[1678,] 0.0006731144 0.0001375061 8.942362e-05
[1679,] 0.0006411859 0.0001376420 9.189422e-05
[1680,] 0.0002537942 0.0001474397 5.444191e-05
[1681,] 0.0001674422 0.0002037830 4.239529e-05
[1682,] 0.0001909793 0.0001517080 4.626958e-05
[1683,] 0.0001901653 0.0002271494 5.907733e-05
[1684,] 0.0001420738 0.0001417426 4.092615e-05
[1685,] 0.0001392204 0.0001482709 4.091234e-05
[1686,] 0.0001894236 0.0001993303 4.348600e-05
[1687,] 0.0002041430 0.0001673780 7.497402e-05
[1688,] 0.0003519923 0.0001814495 7.900927e-05
```
