## Supplementary material for "Characterization of shared and ancestry-specific signals driving complex traits using multi-ancestry fine-mapping": s2_remaining_snps.pvar

```
##FILTER=<ID=PASS,Description="All filters passed">
##reference=ftp://ftp.1000genomes.ebi.ac.uk//vol1/ftp/technical/reference/phase2_reference_assembly_sequence/hs37d5.fa.gz
##contig=<ID=8,assembly=b37,length=146364022>
##ALT=<ID=CNV,Description="Copy Number Polymorphism">
##ALT=<ID=DEL,Description="Deletion">
##ALT=<ID=DUP,Description="Duplication">
##ALT=<ID=INS:ME:ALU,Description="Insertion of ALU element">
##ALT=<ID=INS:ME:LINE1,Description="Insertion of LINE1 element">
##ALT=<ID=INS:ME:SVA,Description="Insertion of SVA element">
##ALT=<ID=INS:MT,Description="Nuclear Mitochondrial Insertion">
##ALT=<ID=INV,Description="Inversion">
##ALT=<ID=CN0,Description="Copy number allele: 0 copies">
##ALT=<ID=CN1,Description="Copy number allele: 1 copy">
##ALT=<ID=CN2,Description="Copy number allele: 2 copies">
##ALT=<ID=CN3,Description="Copy number allele: 3 copies">
##ALT=<ID=CN4,Description="Copy number allele: 4 copies">
##ALT=<ID=CN5,Description="Copy number allele: 5 copies">
##ALT=<ID=CN6,Description="Copy number allele: 6 copies">
##ALT=<ID=CN7,Description="Copy number allele: 7 copies">
##ALT=<ID=CN8,Description="Copy number allele: 8 copies">
##ALT=<ID=CN9,Description="Copy number allele: 9 copies">
##ALT=<ID=CN10,Description="Copy number allele: 10 copies">
##ALT=<ID=CN11,Description="Copy number allele: 11 copies">
##ALT=<ID=CN12,Description="Copy number allele: 12 copies">
##ALT=<ID=CN13,Description="Copy number allele: 13 copies">
##ALT=<ID=CN14,Description="Copy number allele: 14 copies">
##ALT=<ID=CN15,Description="Copy number allele: 15 copies">
##ALT=<ID=CN16,Description="Copy number allele: 16 copies">
##ALT=<ID=CN17,Description="Copy number allele: 17 copies">
##ALT=<ID=CN18,Description="Copy number allele: 18 copies">
##ALT=<ID=CN19,Description="Copy number allele: 19 copies">
##ALT=<ID=CN20,Description="Copy number allele: 20 copies">
##ALT=<ID=CN21,Description="Copy number allele: 21 copies">
##ALT=<ID=CN22,Description="Copy number allele: 22 copies">
##ALT=<ID=CN23,Description="Copy number allele: 23 copies">
##ALT=<ID=CN24,Description="Copy number allele: 24 copies">
##ALT=<ID=CN25,Description="Copy number allele: 25 copies">
##ALT=<ID=CN26,Description="Copy number allele: 26 copies">
##ALT=<ID=CN27,Description="Copy number allele: 27 copies">
##ALT=<ID=CN28,Description="Copy number allele: 28 copies">
##ALT=<ID=CN29,Description="Copy number allele: 29 copies">
##ALT=<ID=CN30,Description="Copy number allele: 30 copies">
##ALT=<ID=CN31,Description="Copy number allele: 31 copies">
##ALT=<ID=CN32,Description="Copy number allele: 32 copies">
##ALT=<ID=CN33,Description="Copy number allele: 33 copies">
##ALT=<ID=CN34,Description="Copy number allele: 34 copies">
##ALT=<ID=CN35,Description="Copy number allele: 35 copies">
##ALT=<ID=CN36,Description="Copy number allele: 36 copies">
##ALT=<ID=CN37,Description="Copy number allele: 37 copies">
##ALT=<ID=CN38,Description="Copy number allele: 38 copies">
##ALT=<ID=CN39,Description="Copy number allele: 39 copies">
##ALT=<ID=CN40,Description="Copy number allele: 40 copies">
##ALT=<ID=CN41,Description="Copy number allele: 41 copies">
##ALT=<ID=CN42,Description="Copy number allele: 42 copies">
##ALT=<ID=CN43,Description="Copy number allele: 43 copies">
##ALT=<ID=CN44,Description="Copy number allele: 44 copies">
##ALT=<ID=CN45,Description="Copy number allele: 45 copies">
##ALT=<ID=CN46,Description="Copy number allele: 46 copies">
##ALT=<ID=CN47,Description="Copy number allele: 47 copies">
##ALT=<ID=CN48,Description="Copy number allele: 48 copies">
##ALT=<ID=CN49,Description="Copy number allele: 49 copies">
##ALT=<ID=CN50,Description="Copy number allele: 50 copies">
##ALT=<ID=CN51,Description="Copy number allele: 51 copies">
##ALT=<ID=CN52,Description="Copy number allele: 52 copies">
##ALT=<ID=CN53,Description="Copy number allele: 53 copies">
##ALT=<ID=CN54,Description="Copy number allele: 54 copies">
##ALT=<ID=CN55,Description="Copy number allele: 55 copies">
##ALT=<ID=CN56,Description="Copy number allele: 56 copies">
##ALT=<ID=CN57,Description="Copy number allele: 57 copies">
##ALT=<ID=CN58,Description="Copy number allele: 58 copies">
##ALT=<ID=CN59,Description="Copy number allele: 59 copies">
##ALT=<ID=CN60,Description="Copy number allele: 60 copies">
##ALT=<ID=CN61,Description="Copy number allele: 61 copies">
##ALT=<ID=CN62,Description="Copy number allele: 62 copies">
##ALT=<ID=CN63,Description="Copy number allele: 63 copies">
##ALT=<ID=CN64,Description="Copy number allele: 64 copies">
##ALT=<ID=CN65,Description="Copy number allele: 65 copies">
##ALT=<ID=CN66,Description="Copy number allele: 66 copies">
##ALT=<ID=CN67,Description="Copy number allele: 67 copies">
##ALT=<ID=CN68,Description="Copy number allele: 68 copies">
##ALT=<ID=CN69,Description="Copy number allele: 69 copies">
##ALT=<ID=CN70,Description="Copy number allele: 70 copies">
##ALT=<ID=CN71,Description="Copy number allele: 71 copies">
##ALT=<ID=CN72,Description="Copy number allele: 72 copies">
##ALT=<ID=CN73,Description="Copy number allele: 73 copies">
##ALT=<ID=CN74,Description="Copy number allele: 74 copies">
##ALT=<ID=CN75,Description="Copy number allele: 75 copies">
##ALT=<ID=CN76,Description="Copy number allele: 76 copies">
##ALT=<ID=CN77,Description="Copy number allele: 77 copies">
##ALT=<ID=CN78,Description="Copy number allele: 78 copies">
##ALT=<ID=CN79,Description="Copy number allele: 79 copies">
##ALT=<ID=CN80,Description="Copy number allele: 80 copies">
##ALT=<ID=CN81,Description="Copy number allele: 81 copies">
##ALT=<ID=CN82,Description="Copy number allele: 82 copies">
##ALT=<ID=CN83,Description="Copy number allele: 83 copies">
##ALT=<ID=CN84,Description="Copy number allele: 84 copies">
##ALT=<ID=CN85,Description="Copy number allele: 85 copies">
##ALT=<ID=CN86,Description="Copy number allele: 86 copies">
##ALT=<ID=CN87,Description="Copy number allele: 87 copies">
##ALT=<ID=CN88,Description="Copy number allele: 88 copies">
##ALT=<ID=CN89,Description="Copy number allele: 89 copies">
##ALT=<ID=CN90,Description="Copy number allele: 90 copies">
##ALT=<ID=CN91,Description="Copy number allele: 91 copies">
##ALT=<ID=CN92,Description="Copy number allele: 92 copies">
##ALT=<ID=CN93,Description="Copy number allele: 93 copies">
##ALT=<ID=CN94,Description="Copy number allele: 94 copies">
##ALT=<ID=CN95,Description="Copy number allele: 95 copies">
##ALT=<ID=CN96,Description="Copy number allele: 96 copies">
##ALT=<ID=CN97,Description="Copy number allele: 97 copies">
##ALT=<ID=CN98,Description="Copy number allele: 98 copies">
##ALT=<ID=CN99,Description="Copy number allele: 99 copies">
##ALT=<ID=CN100,Description="Copy number allele: 100 copies">
##ALT=<ID=CN101,Description="Copy number allele: 101 copies">
##ALT=<ID=CN102,Description="Copy number allele: 102 copies">
##ALT=<ID=CN103,Description="Copy number allele: 103 copies">
##ALT=<ID=CN104,Description="Copy number allele: 104 copies">
##ALT=<ID=CN105,Description="Copy number allele: 105 copies">
##ALT=<ID=CN106,Description="Copy number allele: 106 copies">
##ALT=<ID=CN107,Description="Copy number allele: 107 copies">
##ALT=<ID=CN108,Description="Copy number allele: 108 copies">
##ALT=<ID=CN109,Description="Copy number allele: 109 copies">
##ALT=<ID=CN110,Description="Copy number allele: 110 copies">
##ALT=<ID=CN111,Description="Copy number allele: 111 copies">
##ALT=<ID=CN112,Description="Copy number allele: 112 copies">
##ALT=<ID=CN113,Description="Copy number allele: 113 copies">
##ALT=<ID=CN114,Description="Copy number allele: 114 copies">
##ALT=<ID=CN115,Description="Copy number allele: 115 copies">
##ALT=<ID=CN116,Description="Copy number allele: 116 copies">
##ALT=<ID=CN117,Description="Copy number allele: 117 copies">
##ALT=<ID=CN118,Description="Copy number allele: 118 copies">
##ALT=<ID=CN119,Description="Copy number allele: 119 copies">
##ALT=<ID=CN120,Description="Copy number allele: 120 copies">
##ALT=<ID=CN121,Description="Copy number allele: 121 copies">
##ALT=<ID=CN122,Description="Copy number allele: 122 copies">
##ALT=<ID=CN123,Description="Copy number allele: 123 copies">
##ALT=<ID=CN124,Description="Copy number allele: 124 copies">
##INFO=<ID=CIEND,Number=2,Type=Integer,Description="Confidence interval around END for imprecise variants">
##INFO=<ID=CIPOS,Number=2,Type=Integer,Description="Confidence interval around POS for imprecise variants">
##INFO=<ID=CS,Number=1,Type=String,Description="Source call set.">
##INFO=<ID=END,Number=1,Type=Integer,Description="End coordinate of this variant">
##INFO=<ID=IMPRECISE,Number=0,Type=Flag,Description="Imprecise structural variation">
##INFO=<ID=MC,Number=.,Type=String,Description="Merged calls.">
##INFO=<ID=MEINFO,Number=4,Type=String,Description="Mobile element info of the form NAME,START,END<POLARITY; If there is only 5' OR 3' support for this call, will be NULL NULL for START and END">
##INFO=<ID=MEND,Number=1,Type=Integer,Description="Mitochondrial end coordinate of inserted sequence">
##INFO=<ID=MLEN,Number=1,Type=Integer,Description="Estimated length of mitochondrial insert">
##INFO=<ID=MSTART,Number=1,Type=Integer,Description="Mitochondrial start coordinate of inserted sequence">
##INFO=<ID=SVLEN,Number=.,Type=Integer,Description="SV length. It is only calculated for structural variation MEIs. For other types of SVs; one may calculate the SV length by INFO:END-START+1, or by finding the difference between lengthes of REF and ALT alleles">
##INFO=<ID=SVTYPE,Number=1,Type=String,Description="Type of structural variant">
##INFO=<ID=TSD,Number=1,Type=String,Description="Precise Target Site Duplication for bases, if unknown, value will be NULL">
##INFO=<ID=AC,Number=A,Type=Integer,Description="Total number of alternate alleles in called genotypes">
##INFO=<ID=AF,Number=A,Type=Float,Description="Estimated allele frequency in the range (0,1)">
##INFO=<ID=NS,Number=1,Type=Integer,Description="Number of samples with data">
##INFO=<ID=AN,Number=1,Type=Integer,Description="Total number of alleles in called genotypes">
##INFO=<ID=EAS_AF,Number=A,Type=Float,Description="Allele frequency in the EAS populations calculated from AC and AN, in the range (0,1)">
##INFO=<ID=EUR_AF,Number=A,Type=Float,Description="Allele frequency in the EUR populations calculated from AC and AN, in the range (0,1)">
##INFO=<ID=AFR_AF,Number=A,Type=Float,Description="Allele frequency in the AFR populations calculated from AC and AN, in the range (0,1)">
##INFO=<ID=AMR_AF,Number=A,Type=Float,Description="Allele frequency in the AMR populations calculated from AC and AN, in the range (0,1)">
##INFO=<ID=SAS_AF,Number=A,Type=Float,Description="Allele frequency in the SAS populations calculated from AC and AN, in the range (0,1)">
##INFO=<ID=DP,Number=1,Type=Integer,Description="Total read depth; only low coverage data were counted towards the DP, exome data were not used">
##INFO=<ID=AA,Number=1,Type=String,Description="Ancestral Allele. Format: AA|REF|ALT|IndelType. AA: Ancestral allele, REF:Reference Allele, ALT:Alternate Allele, IndelType:Type of Indel (REF, ALT and IndelType are only defined for indels)">
##INFO=<ID=VT,Number=.,Type=String,Description="indicates what type of variant the line represents">
##INFO=<ID=EX_TARGET,Number=0,Type=Flag,Description="indicates whether a variant is within the exon pull down target boundaries">
##INFO=<ID=MULTI_ALLELIC,Number=0,Type=Flag,Description="indicates whether a site is multi-allelic">
#CHROM	POS	ID	REF	ALT	QUAL	FILTER	INFO
8	88783748	rs12155993	T	C	100	PASS	AC=953;AF=0.190296;AN=5008;NS=2504;DP=17892;EAS_AF=0.1101;AMR_AF=0.2061;AFR_AF=0.0741;EUR_AF=0.3201;SAS_AF=0.2853;AA=T|||;VT=SNP
8	88783934	rs1507891	T	G	100	PASS	AC=2129;AF=0.42512;AN=5008;NS=2504;DP=16642;EAS_AF=0.5218;AMR_AF=0.6167;AFR_AF=0.1778;EUR_AF=0.5209;SAS_AF=0.4254;AA=T|||;VT=SNP
8	88784179	rs1507892	G	C	100	PASS	AC=874;AF=0.174521;AN=5008;NS=2504;DP=18082;EAS_AF=0.1101;AMR_AF=0.2003;AFR_AF=0.0182;EUR_AF=0.3191;SAS_AF=0.2853;AA=G|||;VT=SNP
8	88784195	rs16872607	A	G	100	PASS	AC=1177;AF=0.235024;AN=5008;NS=2504;DP=17668;EAS_AF=0.4117;AMR_AF=0.4121;AFR_AF=0.1036;EUR_AF=0.2008;SAS_AF=0.1401;AA=A|||;VT=SNP
8	88784339	rs1507893	A	G	100	PASS	AC=955;AF=0.190695;AN=5008;NS=2504;DP=17521;EAS_AF=0.1101;AMR_AF=0.2075;AFR_AF=0.0741;EUR_AF=0.3211;SAS_AF=0.2853;AA=G|||;VT=SNP
8	88784385	rs72673128	A	G	100	PASS	AC=2184;AF=0.436102;AN=5008;NS=2504;DP=17794;EAS_AF=0.5238;AMR_AF=0.6225;AFR_AF=0.2103;EUR_AF=0.5229;SAS_AF=0.4294;AA=G|||;VT=SNP
8	88784677	rs12156068	T	A	100	PASS	AC=855;AF=0.170727;AN=5008;NS=2504;DP=18907;EAS_AF=0.1101;AMR_AF=0.2003;AFR_AF=0.0182;EUR_AF=0.3111;SAS_AF=0.274;AA=T|||;VT=SNP
8	88785042	rs7838844	T	C	100	PASS	AC=3508;AF=0.700479;AN=5008;NS=2504;DP=16195;EAS_AF=0.7778;AMR_AF=0.7075;AFR_AF=0.8472;EUR_AF=0.5567;SAS_AF=0.5654;AA=C|||;VT=SNP
8	88785050	rs78423862	T	C	100	PASS	AC=305;AF=0.0609026;AN=5008;NS=2504;DP=16080;EAS_AF=0.1032;AMR_AF=0.0548;AFR_AF=0.0091;EUR_AF=0.0467;SAS_AF=0.1063;AA=T|||;VT=SNP
8	88785118	rs17715703	C	G	100	PASS	AC=362;AF=0.0722843;AN=5008;NS=2504;DP=16579;EAS_AF=0.1022;AMR_AF=0.0576;AFR_AF=0.0522;EUR_AF=0.0467;SAS_AF=0.1053;AA=G|||;VT=SNP
8	88785378	rs12547616	T	C	100	PASS	AC=303;AF=0.0605032;AN=5008;NS=2504;DP=13881;EAS_AF=0.1022;AMR_AF=0.0548;AFR_AF=0.0091;EUR_AF=0.0467;SAS_AF=0.1053;AA=T|||;VT=SNP
8	88785402	rs12544645	C	T	100	PASS	AC=381;AF=0.0760783;AN=5008;NS=2504;DP=13805;EAS_AF=0.1022;AMR_AF=0.0576;AFR_AF=0.0666;EUR_AF=0.0467;SAS_AF=0.1053;AA=T|||;VT=SNP
8	88785870	rs75874945	A	T	100	PASS	AC=302;AF=0.0603035;AN=5008;NS=2504;DP=14724;EAS_AF=0.1012;AMR_AF=0.0548;AFR_AF=0.0091;EUR_AF=0.0467;SAS_AF=0.1053;AA=A|||;VT=SNP
8	88786357	rs11784083	T	C	100	PASS	AC=1164;AF=0.232428;AN=5008;NS=2504;DP=17134;EAS_AF=0.4137;AMR_AF=0.3963;AFR_AF=0.1157;EUR_AF=0.1839;SAS_AF=0.137;AA=T|||;VT=SNP
8	88786777	rs1507894	T	G	100	PASS	AC=1467;AF=0.292931;AN=5008;NS=2504;DP=15166;EAS_AF=0.5159;AMR_AF=0.4496;AFR_AF=0.1248;EUR_AF=0.2306;SAS_AF=0.2434;AA=T|||;VT=SNP
8	88786875	rs1507895	G	A	100	PASS	AC=333;AF=0.0664936;AN=5008;NS=2504;DP=15291;EAS_AF=0.1022;AMR_AF=0.0562;AFR_AF=0.031;EUR_AF=0.0467;SAS_AF=0.1053;AA=G|||;VT=SNP
8	88787236	rs78602266	C	T	100	PASS	AC=381;AF=0.0760783;AN=5008;NS=2504;DP=17079;EAS_AF=0.1022;AMR_AF=0.0576;AFR_AF=0.0666;EUR_AF=0.0467;SAS_AF=0.1053;AA=T|||;VT=SNP
8	88788057	rs10955404	C	G	100	PASS	AC=1455;AF=0.290535;AN=5008;NS=2504;DP=15071;EAS_AF=0.5149;AMR_AF=0.4438;AFR_AF=0.1248;EUR_AF=0.2237;SAS_AF=0.2434;AA=C|||;VT=SNP
8	88789155	rs763340	C	T	100	PASS	AC=1947;AF=0.388778;AN=5008;NS=2504;DP=16276;EAS_AF=0.6577;AMR_AF=0.5346;AFR_AF=0.2322;EUR_AF=0.2664;SAS_AF=0.3456;AA=T|||;VT=SNP
8	88789263	rs2337209	C	G	100	PASS	AC=1511;AF=0.301717;AN=5008;NS=2504;DP=16229;EAS_AF=0.5149;AMR_AF=0.4452;AFR_AF=0.1672;EUR_AF=0.2237;SAS_AF=0.2423;AA=G|||;VT=SNP
8	88789308	rs763339	A	T	100	PASS	AC=1436;AF=0.286741;AN=5008;NS=2504;DP=16705;EAS_AF=0.5159;AMR_AF=0.4424;AFR_AF=0.1104;EUR_AF=0.2247;SAS_AF=0.2423;AA=a|||;VT=SNP
8	88789321	rs12547324	C	T	100	PASS	AC=303;AF=0.0605032;AN=5008;NS=2504;DP=16768;EAS_AF=0.1022;AMR_AF=0.0548;AFR_AF=0.0091;EUR_AF=0.0467;SAS_AF=0.1053;AA=C|||;VT=SNP
8	88789428	rs12550411	T	G	100	PASS	AC=303;AF=0.0605032;AN=5008;NS=2504;DP=16401;EAS_AF=0.1022;AMR_AF=0.0548;AFR_AF=0.0091;EUR_AF=0.0467;SAS_AF=0.1053;AA=T|||;VT=SNP
8	88789456	rs72673131	C	T	100	PASS	AC=1130;AF=0.225639;AN=5008;NS=2504;DP=16444;EAS_AF=0.4127;AMR_AF=0.3876;AFR_AF=0.1006;EUR_AF=0.1769;SAS_AF=0.137;AA=C|||;VT=SNP
8	88789469	rs12550416	T	C	100	PASS	AC=1511;AF=0.301717;AN=5008;NS=2504;DP=16274;EAS_AF=0.5149;AMR_AF=0.4452;AFR_AF=0.1672;EUR_AF=0.2237;SAS_AF=0.2423;AA=C|||;VT=SNP
8	88789512	rs12542259	G	A	100	PASS	AC=1433;AF=0.286142;AN=5008;NS=2504;DP=15826;EAS_AF=0.5149;AMR_AF=0.4424;AFR_AF=0.1097;EUR_AF=0.2237;SAS_AF=0.2423;AA=G|||;VT=SNP
8	88790261	rs59183358	A	T	100	PASS	AC=302;AF=0.0603035;AN=5008;NS=2504;DP=18741;EAS_AF=0.1012;AMR_AF=0.0548;AFR_AF=0.0091;EUR_AF=0.0467;SAS_AF=0.1053;AA=A|||;VT=SNP
8	88790268	rs72673132	T	C	100	PASS	AC=1142;AF=0.228035;AN=5008;NS=2504;DP=18622;EAS_AF=0.4137;AMR_AF=0.3934;AFR_AF=0.1006;EUR_AF=0.1839;SAS_AF=0.137;AA=T|||;VT=SNP
8	88790626	rs7013934	C	T	100	PASS	AC=408;AF=0.0814696;AN=5008;NS=2504;DP=20198;EAS_AF=0.0526;AMR_AF=0.0317;AFR_AF=0.0953;EUR_AF=0.1113;SAS_AF=0.0971;AA=T|||;VT=SNP
8	88790811	rs2097943	C	T	100	PASS	AC=1128;AF=0.22524;AN=5008;NS=2504;DP=19950;EAS_AF=0.4107;AMR_AF=0.389;AFR_AF=0.1006;EUR_AF=0.1759;SAS_AF=0.137;AA=C|||;VT=SNP
8	88790903	rs2079473	T	C	100	PASS	AC=306;AF=0.0611022;AN=5008;NS=2504;DP=16601;EAS_AF=0.1022;AMR_AF=0.0548;AFR_AF=0.0113;EUR_AF=0.0467;SAS_AF=0.1053;AA=T|||;VT=SNP
8	88790922	rs2079472	C	T	100	PASS	AC=303;AF=0.0605032;AN=5008;NS=2504;DP=20460;EAS_AF=0.1022;AMR_AF=0.0548;AFR_AF=0.0091;EUR_AF=0.0467;SAS_AF=0.1053;AA=C|||;VT=SNP
8	88791415	rs75190878	G	T	100	PASS	AC=381;AF=0.0760783;AN=5008;NS=2504;DP=18760;EAS_AF=0.1022;AMR_AF=0.0576;AFR_AF=0.0666;EUR_AF=0.0467;SAS_AF=0.1053;AA=T|||;VT=SNP
8	88791454	rs12675252	T	C	100	PASS	AC=1095;AF=0.21865;AN=5008;NS=2504;DP=17807;EAS_AF=0.4137;AMR_AF=0.389;AFR_AF=0.0696;EUR_AF=0.1839;SAS_AF=0.1339;AA=T|||;VT=SNP
8	88791565	rs12541418	A	G	100	PASS	AC=303;AF=0.0605032;AN=5008;NS=2504;DP=17634;EAS_AF=0.1022;AMR_AF=0.0548;AFR_AF=0.0091;EUR_AF=0.0467;SAS_AF=0.1053;AA=A|||;VT=SNP
8	88791584	rs35915698	T	C	100	PASS	AC=411;AF=0.0820687;AN=5008;NS=2504;DP=17722;EAS_AF=0.0536;AMR_AF=0.0331;AFR_AF=0.0946;EUR_AF=0.1123;SAS_AF=0.0982;AA=T|||;VT=SNP
8	88792344	rs12678345	C	A	100	PASS	AC=1912;AF=0.381789;AN=5008;NS=2504;DP=19014;EAS_AF=0.6567;AMR_AF=0.5331;AFR_AF=0.2095;EUR_AF=0.2664;SAS_AF=0.3425;AA=A|||;VT=SNP
8	88792444	rs76527186	G	C	100	PASS	AC=302;AF=0.0603035;AN=5008;NS=2504;DP=17780;EAS_AF=0.1022;AMR_AF=0.0548;AFR_AF=0.0091;EUR_AF=0.0467;SAS_AF=0.1043;AA=G|||;VT=SNP
8	88792545	rs12682393	G	A	100	PASS	AC=1151;AF=0.229832;AN=5008;NS=2504;DP=17889;EAS_AF=0.4137;AMR_AF=0.3905;AFR_AF=0.1165;EUR_AF=0.1769;SAS_AF=0.1339;AA=G|||;VT=SNP
8	88792833	rs77146938	C	T	100	PASS	AC=304;AF=0.0607029;AN=5008;NS=2504;DP=17306;EAS_AF=0.1022;AMR_AF=0.0548;AFR_AF=0.0091;EUR_AF=0.0467;SAS_AF=0.1063;AA=C|||;VT=SNP
8	88793178	rs12548928	A	G	100	PASS	AC=1454;AF=0.290335;AN=5008;NS=2504;DP=17226;EAS_AF=0.5159;AMR_AF=0.4452;AFR_AF=0.1256;EUR_AF=0.2237;SAS_AF=0.2393;AA=A|||;VT=SNP
8	88793383	rs12548966	A	G	100	PASS	AC=1455;AF=0.290535;AN=5008;NS=2504;DP=16302;EAS_AF=0.5159;AMR_AF=0.4452;AFR_AF=0.1256;EUR_AF=0.2237;SAS_AF=0.2403;AA=G|||;VT=SNP
8	88793481	rs12549511	T	G	100	PASS	AC=1533;AF=0.30611;AN=5008;NS=2504;DP=16150;EAS_AF=0.5159;AMR_AF=0.4481;AFR_AF=0.1831;EUR_AF=0.2247;SAS_AF=0.2393;AA=G|||;VT=SNP
8	88794360	rs78970620	C	T	100	PASS	AC=381;AF=0.0760783;AN=5008;NS=2504;DP=18057;EAS_AF=0.1022;AMR_AF=0.0576;AFR_AF=0.0666;EUR_AF=0.0467;SAS_AF=0.1053;AA=T|||;VT=SNP
8	88794680	rs4255183	G	A	100	PASS	AC=351;AF=0.0700879;AN=5008;NS=2504;DP=16438;EAS_AF=0.1022;AMR_AF=0.0562;AFR_AF=0.0446;EUR_AF=0.0467;SAS_AF=0.1053;AA=A|||;VT=SNP
8	88794782	rs4260933	G	T	100	PASS	AC=1499;AF=0.299321;AN=5008;NS=2504;DP=16944;EAS_AF=0.5139;AMR_AF=0.4467;AFR_AF=0.1611;EUR_AF=0.2227;SAS_AF=0.2393;AA=T|||;VT=SNP
8	88794916	rs11786772	A	T	100	PASS	AC=1147;AF=0.229034;AN=5008;NS=2504;DP=16337;EAS_AF=0.4107;AMR_AF=0.3905;AFR_AF=0.1165;EUR_AF=0.1759;SAS_AF=0.1339;AA=a|||;VT=SNP
8	88795037	rs12547739	C	T	100	PASS	AC=353;AF=0.0704872;AN=5008;NS=2504;DP=15414;EAS_AF=0.1448;AMR_AF=0.085;AFR_AF=0.003;EUR_AF=0.0427;SAS_AF=0.1033;AA=c|||;VT=SNP
8	88795281	rs13248173	T	C	100	PASS	AC=406;AF=0.0810703;AN=5008;NS=2504;DP=18679;EAS_AF=0.0546;AMR_AF=0.0288;AFR_AF=0.0938;EUR_AF=0.1113;SAS_AF=0.0971;AA=T|||;VT=SNP
8	88795406	rs34592216	G	T	100	PASS	AC=2018;AF=0.402955;AN=5008;NS=2504;DP=18372;EAS_AF=0.6577;AMR_AF=0.5403;AFR_AF=0.2859;EUR_AF=0.2654;SAS_AF=0.3425;AA=T|||;VT=SNP
8	88795688	rs76103269	G	A	100	PASS	AC=556;AF=0.111022;AN=5008;NS=2504;DP=15708;EAS_AF=0.1548;AMR_AF=0.0692;AFR_AF=0.0703;EUR_AF=0.1044;SAS_AF=0.1575;AA=g|||;VT=SNP
8	88796282	rs16872861	A	G	100	PASS	AC=1162;AF=0.232029;AN=5008;NS=2504;DP=16832;EAS_AF=0.4137;AMR_AF=0.3963;AFR_AF=0.1165;EUR_AF=0.1839;SAS_AF=0.1339;AA=A|||;VT=SNP
8	88797236	rs55767621	T	C	100	PASS	AC=1161;AF=0.231829;AN=5008;NS=2504;DP=19118;EAS_AF=0.4137;AMR_AF=0.3963;AFR_AF=0.1157;EUR_AF=0.1839;SAS_AF=0.1339;AA=T|||;VT=SNP
8	88797516	rs56353979	T	C	100	PASS	AC=1543;AF=0.308107;AN=5008;NS=2504;DP=17706;EAS_AF=0.5159;AMR_AF=0.4539;AFR_AF=0.1831;EUR_AF=0.2306;SAS_AF=0.2393;AA=C|||;VT=SNP
8	88797935	rs59509258	C	T	100	PASS	AC=303;AF=0.0605032;AN=5008;NS=2504;DP=19201;EAS_AF=0.1022;AMR_AF=0.0548;AFR_AF=0.0091;EUR_AF=0.0467;SAS_AF=0.1053;AA=C|||;VT=SNP
8	88798123	rs7009187	A	G	100	PASS	AC=381;AF=0.0760783;AN=5008;NS=2504;DP=18702;EAS_AF=0.1022;AMR_AF=0.0576;AFR_AF=0.0666;EUR_AF=0.0467;SAS_AF=0.1053;AA=G|||;VT=SNP
8	88798644	rs7009995	A	T	100	PASS	AC=388;AF=0.077476;AN=5008;NS=2504;DP=15408;EAS_AF=0.1101;AMR_AF=0.0576;AFR_AF=0.0658;EUR_AF=0.0467;SAS_AF=0.1053;AA=T|||;VT=SNP
8	88799159	rs17715934	A	G	100	PASS	AC=303;AF=0.0605032;AN=5008;NS=2504;DP=12485;EAS_AF=0.1022;AMR_AF=0.0548;AFR_AF=0.0091;EUR_AF=0.0467;SAS_AF=0.1053;AA=A|||;VT=SNP
8	88799185	rs4960945	T	G	100	PASS	AC=1129;AF=0.225439;AN=5008;NS=2504;DP=12697;EAS_AF=0.4117;AMR_AF=0.389;AFR_AF=0.1021;EUR_AF=0.1769;SAS_AF=0.1339;AA=T|||;VT=SNP
8	88799819	rs7813504	T	G	100	PASS	AC=1075;AF=0.214657;AN=5008;NS=2504;DP=19423;EAS_AF=0.0635;AMR_AF=0.1427;AFR_AF=0.4486;EUR_AF=0.1918;SAS_AF=0.1288;AA=t|||;VT=SNP
8	88799848	rs10102593	T	C	100	PASS	AC=940;AF=0.1877;AN=5008;NS=2504;DP=19294;EAS_AF=0.0635;AMR_AF=0.1383;AFR_AF=0.3495;EUR_AF=0.1909;SAS_AF=0.1288;AA=T|||;VT=SNP
8	88801153	rs2240458	C	T	100	PASS	AC=381;AF=0.0760783;AN=5008;NS=2504;DP=22761;EAS_AF=0.1022;AMR_AF=0.0576;AFR_AF=0.0666;EUR_AF=0.0467;SAS_AF=0.1053;AA=T|||;VT=SNP
8	88801868	rs16873107	T	G	100	PASS	AC=1160;AF=0.231629;AN=5008;NS=2504;DP=17202;EAS_AF=0.4107;AMR_AF=0.3963;AFR_AF=0.1172;EUR_AF=0.1839;SAS_AF=0.1339;AA=T|||;VT=SNP
8	88802127	rs6469021	T	G	100	PASS	AC=4256;AF=0.84984;AN=5008;NS=2504;DP=18069;EAS_AF=0.7827;AMR_AF=0.8718;AFR_AF=0.9887;EUR_AF=0.826;SAS_AF=0.7403;AA=G|||;VT=SNP
8	88802400	rs6469022	A	G	100	PASS	AC=4140;AF=0.826677;AN=5008;NS=2504;DP=20776;EAS_AF=0.7837;AMR_AF=0.8646;AFR_AF=0.9039;EUR_AF=0.826;SAS_AF=0.7403;AA=G|||;VT=SNP
8	88802871	rs13256181	G	A	100	PASS	AC=353;AF=0.0704872;AN=5008;NS=2504;DP=14339;EAS_AF=0.1448;AMR_AF=0.085;AFR_AF=0.003;EUR_AF=0.0427;SAS_AF=0.1033;AA=G|||;VT=SNP
8	88803116	rs7840637	T	A	100	PASS	AC=1591;AF=0.317692;AN=5008;NS=2504;DP=14003;EAS_AF=0.5129;AMR_AF=0.4553;AFR_AF=0.2216;EUR_AF=0.2296;SAS_AF=0.2393;AA=A|||;VT=SNP
8	88803138	rs76586529	C	T	100	PASS	AC=303;AF=0.0605032;AN=5008;NS=2504;DP=13882;EAS_AF=0.1022;AMR_AF=0.0548;AFR_AF=0.0091;EUR_AF=0.0467;SAS_AF=0.1053;AA=C|||;VT=SNP
8	88803219	rs11775797	A	T	100	PASS	AC=1157;AF=0.23103;AN=5008;NS=2504;DP=13862;EAS_AF=0.4107;AMR_AF=0.3948;AFR_AF=0.1165;EUR_AF=0.1829;SAS_AF=0.1339;AA=A|||;VT=SNP
8	88803424	rs10504854	C	G	100	PASS	AC=1535;AF=0.30651;AN=5008;NS=2504;DP=16455;EAS_AF=0.5129;AMR_AF=0.4524;AFR_AF=0.1831;EUR_AF=0.2306;SAS_AF=0.2352;AA=c|||;VT=SNP
8	88803575	rs7818882	G	A	100	PASS	AC=3438;AF=0.686502;AN=5008;NS=2504;DP=17816;EAS_AF=0.7748;AMR_AF=0.7061;AFR_AF=0.8041;EUR_AF=0.5547;SAS_AF=0.5583;AA=A|||;VT=SNP
8	88804137	rs11776728	A	C	100	PASS	AC=1539;AF=0.307308;AN=5008;NS=2504;DP=16068;EAS_AF=0.5129;AMR_AF=0.4539;AFR_AF=0.1831;EUR_AF=0.2296;SAS_AF=0.2393;AA=C|||;VT=SNP
8	88804257	rs35325244	C	T	100	PASS	AC=354;AF=0.0706869;AN=5008;NS=2504;DP=15713;EAS_AF=0.1448;AMR_AF=0.085;AFR_AF=0.003;EUR_AF=0.0437;SAS_AF=0.1033;AA=C|||;VT=SNP
8	88804926	rs74948965	G	A	100	PASS	AC=303;AF=0.0605032;AN=5008;NS=2504;DP=17235;EAS_AF=0.1022;AMR_AF=0.0548;AFR_AF=0.0091;EUR_AF=0.0467;SAS_AF=0.1053;AA=G|||;VT=SNP
8	88805359	rs11774224	C	G	100	PASS	AC=1111;AF=0.221845;AN=5008;NS=2504;DP=18725;EAS_AF=0.4127;AMR_AF=0.3876;AFR_AF=0.084;EUR_AF=0.1829;SAS_AF=0.1339;AA=C|||;VT=SNP
8	88805401	rs6999342	C	T	100	PASS	AC=355;AF=0.0708866;AN=5008;NS=2504;DP=18925;EAS_AF=0.1468;AMR_AF=0.085;AFR_AF=0.003;EUR_AF=0.0427;SAS_AF=0.1033;AA=C|||;VT=SNP
8	88805425	rs6980859	A	G	100	PASS	AC=4259;AF=0.850439;AN=5008;NS=2504;DP=18857;EAS_AF=0.7837;AMR_AF=0.8732;AFR_AF=0.9887;EUR_AF=0.827;SAS_AF=0.7403;AA=a|||;VT=SNP
8	88805556	rs11777799	A	G	100	PASS	AC=1544;AF=0.308307;AN=5008;NS=2504;DP=19506;EAS_AF=0.5159;AMR_AF=0.4524;AFR_AF=0.1831;EUR_AF=0.2296;SAS_AF=0.2423;AA=a|||;VT=SNP
8	88806303	rs10955410	C	A	100	PASS	AC=1946;AF=0.388578;AN=5008;NS=2504;DP=20610;EAS_AF=0.6587;AMR_AF=0.5389;AFR_AF=0.2254;EUR_AF=0.2734;SAS_AF=0.3425;AA=A|||;VT=SNP
8	88806680	rs143509708	G	A	100	PASS	AC=306;AF=0.0611022;AN=5008;NS=2504;DP=20295;EAS_AF=0.1022;AMR_AF=0.0548;AFR_AF=0.0091;EUR_AF=0.0467;SAS_AF=0.1084;AA=G|||;VT=SNP
8	88806722	rs10955411	A	G	100	PASS	AC=1465;AF=0.292532;AN=5008;NS=2504;DP=17486;EAS_AF=0.5139;AMR_AF=0.4496;AFR_AF=0.1256;EUR_AF=0.2306;SAS_AF=0.2423;AA=A|||;VT=SNP
8	88806774	rs148564607	G	T	100	PASS	AC=355;AF=0.0708866;AN=5008;NS=2504;DP=18301;EAS_AF=0.1458;AMR_AF=0.085;AFR_AF=0.003;EUR_AF=0.0437;SAS_AF=0.1033;AA=G|||;VT=SNP
8	88806878	rs34009456	T	C	100	PASS	AC=355;AF=0.0708866;AN=5008;NS=2504;DP=20444;EAS_AF=0.1458;AMR_AF=0.085;AFR_AF=0.003;EUR_AF=0.0437;SAS_AF=0.1033;AA=T|||;VT=SNP
8	88807019	rs147314840	A	G	100	PASS	AC=307;AF=0.0613019;AN=5008;NS=2504;DP=18905;EAS_AF=0.1032;AMR_AF=0.0548;AFR_AF=0.0091;EUR_AF=0.0467;SAS_AF=0.1084;AA=A|||;VT=SNP
8	88807246	rs145768134	A	C	100	PASS	AC=309;AF=0.0617013;AN=5008;NS=2504;DP=19116;EAS_AF=0.1022;AMR_AF=0.0548;AFR_AF=0.0091;EUR_AF=0.0467;SAS_AF=0.1115;AA=A|||;VT=SNP
8	88807471	rs4382520	G	A	100	PASS	AC=813;AF=0.16234;AN=5008;NS=2504;DP=19749;EAS_AF=0.0635;AMR_AF=0.1239;AFR_AF=0.2859;EUR_AF=0.172;SAS_AF=0.1145;AA=A|||;VT=SNP
8	88807734	rs12542720	C	T	100	PASS	AC=306;AF=0.0611022;AN=5008;NS=2504;DP=19554;EAS_AF=0.1022;AMR_AF=0.0548;AFR_AF=0.0091;EUR_AF=0.0467;SAS_AF=0.1084;AA=C|||;VT=SNP
8	88807809	rs12547531	G	C	100	PASS	AC=306;AF=0.0611022;AN=5008;NS=2504;DP=18666;EAS_AF=0.1022;AMR_AF=0.0548;AFR_AF=0.0091;EUR_AF=0.0467;SAS_AF=0.1084;AA=G|||;VT=SNP
8	88807878	rs60510919	C	T	100	PASS	AC=1115;AF=0.222644;AN=5008;NS=2504;DP=18419;EAS_AF=0.4137;AMR_AF=0.3905;AFR_AF=0.0847;EUR_AF=0.1829;SAS_AF=0.1339;AA=C|||;VT=SNP
8	88807928	rs114344099	T	C	100	PASS	AC=384;AF=0.0766773;AN=5008;NS=2504;DP=17864;EAS_AF=0.1022;AMR_AF=0.0576;AFR_AF=0.0666;EUR_AF=0.0467;SAS_AF=0.1084;AA=C|||;VT=SNP
8	88808043	rs117586399	C	A	100	PASS	AC=306;AF=0.0611022;AN=5008;NS=2504;DP=18282;EAS_AF=0.1022;AMR_AF=0.0548;AFR_AF=0.0091;EUR_AF=0.0467;SAS_AF=0.1084;AA=C|||;VT=SNP
8	88808261	rs138023657	A	G	100	PASS	AC=1161;AF=0.231829;AN=5008;NS=2504;DP=19190;EAS_AF=0.4137;AMR_AF=0.3963;AFR_AF=0.1165;EUR_AF=0.1829;SAS_AF=0.1339;AA=A|||;VT=SNP
8	88808683	rs28766344	C	T	100	PASS	AC=379;AF=0.0756789;AN=5008;NS=2504;DP=18113;EAS_AF=0.0536;AMR_AF=0.0259;AFR_AF=0.093;EUR_AF=0.0984;SAS_AF=0.0869;AA=C|||;VT=SNP
8	88808726	rs13282314	C	T	100	PASS	AC=353;AF=0.0704872;AN=5008;NS=2504;DP=17908;EAS_AF=0.1448;AMR_AF=0.085;AFR_AF=0.0023;EUR_AF=0.0437;SAS_AF=0.1033;AA=C|||;VT=SNP
8	88808898	rs56977114	C	A	100	PASS	AC=307;AF=0.0613019;AN=5008;NS=2504;DP=17411;EAS_AF=0.1022;AMR_AF=0.0548;AFR_AF=0.0098;EUR_AF=0.0467;SAS_AF=0.1084;AA=c|||;VT=SNP
8	88809402	rs146078538	T	A	100	PASS	AC=306;AF=0.0611022;AN=5008;NS=2504;DP=20971;EAS_AF=0.1022;AMR_AF=0.0548;AFR_AF=0.0091;EUR_AF=0.0467;SAS_AF=0.1084;AA=t|||;VT=SNP
8	88811213	rs12680207	A	G	100	PASS	AC=1162;AF=0.232029;AN=5008;NS=2504;DP=22266;EAS_AF=0.4127;AMR_AF=0.3963;AFR_AF=0.1165;EUR_AF=0.1839;SAS_AF=0.135;AA=A|||;VT=SNP
8	88811698	rs7823532	G	A	100	PASS	AC=386;AF=0.0770767;AN=5008;NS=2504;DP=17764;EAS_AF=0.1012;AMR_AF=0.0576;AFR_AF=0.0666;EUR_AF=0.0467;SAS_AF=0.1115;AA=A|||;VT=SNP
8	88811754	rs7824648	C	T	100	PASS	AC=388;AF=0.077476;AN=5008;NS=2504;DP=16087;EAS_AF=0.1012;AMR_AF=0.0576;AFR_AF=0.0666;EUR_AF=0.0467;SAS_AF=0.1135;AA=T|||;VT=SNP
8	88812052	rs72673136	G	A	100	PASS	AC=1103;AF=0.220248;AN=5008;NS=2504;DP=17178;EAS_AF=0.4117;AMR_AF=0.3847;AFR_AF=0.0847;EUR_AF=0.1769;SAS_AF=0.1339;AA=G|||;VT=SNP
8	88812311	rs1605543	A	C	100	PASS	AC=304;AF=0.0607029;AN=5008;NS=2504;DP=16025;EAS_AF=0.1012;AMR_AF=0.0519;AFR_AF=0.0091;EUR_AF=0.0437;SAS_AF=0.1125;AA=A|||;VT=SNP
8	88812323	rs67155345	A	G	100	PASS	AC=1683;AF=0.336062;AN=5008;NS=2504;DP=15938;EAS_AF=0.5149;AMR_AF=0.4568;AFR_AF=0.2859;EUR_AF=0.2276;SAS_AF=0.2454;AA=G|||;VT=SNP
8	88812416	rs72673137	A	G	100	PASS	AC=1162;AF=0.232029;AN=5008;NS=2504;DP=15889;EAS_AF=0.4147;AMR_AF=0.3948;AFR_AF=0.1165;EUR_AF=0.1839;SAS_AF=0.1339;AA=A|||;VT=SNP
8	88812562	rs79570308	C	A	100	PASS	AC=377;AF=0.0752796;AN=5008;NS=2504;DP=15001;EAS_AF=0.1002;AMR_AF=0.0548;AFR_AF=0.0666;EUR_AF=0.0437;SAS_AF=0.1084;AA=A|||;VT=SNP
8	88813298	rs76134348	A	C	100	PASS	AC=381;AF=0.0760783;AN=5008;NS=2504;DP=16016;EAS_AF=0.1012;AMR_AF=0.0576;AFR_AF=0.0666;EUR_AF=0.0467;SAS_AF=0.1063;AA=a|||;VT=SNP
8	88813924	rs72673138	A	G	100	PASS	AC=1461;AF=0.291733;AN=5008;NS=2504;DP=17728;EAS_AF=0.5149;AMR_AF=0.4467;AFR_AF=0.1256;EUR_AF=0.2276;SAS_AF=0.2423;AA=A|||;VT=SNP
8	88814239	rs7846049	G	A	100	PASS	AC=1535;AF=0.30651;AN=5008;NS=2504;DP=15291;EAS_AF=0.5129;AMR_AF=0.4496;AFR_AF=0.1831;EUR_AF=0.2276;SAS_AF=0.2403;AA=A|||;VT=SNP
8	88814506	rs7830968	A	G	100	PASS	AC=1537;AF=0.306909;AN=5008;NS=2504;DP=12635;EAS_AF=0.5149;AMR_AF=0.4496;AFR_AF=0.1831;EUR_AF=0.2276;SAS_AF=0.2403;AA=G|||;VT=SNP
8	88815135	rs7835326	A	C	100	PASS	AC=1582;AF=0.315895;AN=5008;NS=2504;DP=19208;EAS_AF=0.5169;AMR_AF=0.4496;AFR_AF=0.2141;EUR_AF=0.2237;SAS_AF=0.2464;AA=a|||;VT=SNP
8	88815339	rs72673140	A	G	100	PASS	AC=1163;AF=0.232228;AN=5008;NS=2504;DP=19629;EAS_AF=0.4147;AMR_AF=0.3948;AFR_AF=0.1165;EUR_AF=0.1839;SAS_AF=0.135;AA=A|||;VT=SNP
8	88816025	rs35206812	G	A	100	PASS	AC=1548;AF=0.309105;AN=5008;NS=2504;DP=18186;EAS_AF=0.5159;AMR_AF=0.4524;AFR_AF=0.1831;EUR_AF=0.2306;SAS_AF=0.2454;AA=A|||;VT=SNP
8	88816105	rs55840002	C	G	100	PASS	AC=1162;AF=0.232029;AN=5008;NS=2504;DP=16468;EAS_AF=0.4147;AMR_AF=0.3948;AFR_AF=0.1165;EUR_AF=0.1839;SAS_AF=0.1339;AA=C|||;VT=SNP
8	88816427	rs61700563	G	A	100	PASS	AC=309;AF=0.0617013;AN=5008;NS=2504;DP=15114;EAS_AF=0.1022;AMR_AF=0.0548;AFR_AF=0.0091;EUR_AF=0.0467;SAS_AF=0.1115;AA=G|||;VT=SNP
8	88816656	rs57832201	G	A	100	PASS	AC=306;AF=0.0611022;AN=5008;NS=2504;DP=15604;EAS_AF=0.1022;AMR_AF=0.0548;AFR_AF=0.0091;EUR_AF=0.0467;SAS_AF=0.1084;AA=G|||;VT=SNP
8	88816704	rs10096889	A	T	100	PASS	AC=518;AF=0.103435;AN=5008;NS=2504;DP=14827;EAS_AF=0.0605;AMR_AF=0.098;AFR_AF=0.0598;EUR_AF=0.1849;SAS_AF=0.1268;AA=A|||;VT=SNP
8	88816708	rs12156158	A	G	100	PASS	AC=309;AF=0.0617013;AN=5008;NS=2504;DP=14805;EAS_AF=0.1022;AMR_AF=0.0548;AFR_AF=0.0091;EUR_AF=0.0467;SAS_AF=0.1115;AA=A|||;VT=SNP
8	88816775	rs12156159	A	G	100	PASS	AC=1546;AF=0.308706;AN=5008;NS=2504;DP=15129;EAS_AF=0.5139;AMR_AF=0.4524;AFR_AF=0.1831;EUR_AF=0.2306;SAS_AF=0.2454;AA=G|||;VT=SNP
8	88818484	rs72673142	C	G	100	PASS	AC=1118;AF=0.223243;AN=5008;NS=2504;DP=16254;EAS_AF=0.4117;AMR_AF=0.3905;AFR_AF=0.0877;EUR_AF=0.1829;SAS_AF=0.135;AA=C|||;VT=SNP
8	88818796	rs12546741	C	T	100	PASS	AC=299;AF=0.0597045;AN=5008;NS=2504;DP=11566;EAS_AF=0.1012;AMR_AF=0.0519;AFR_AF=0.0091;EUR_AF=0.0437;SAS_AF=0.1074;AA=C|||;VT=SNP
8	88819610	rs56867674	A	G	100	PASS	AC=1447;AF=0.288938;AN=5008;NS=2504;DP=18561;EAS_AF=0.5079;AMR_AF=0.4539;AFR_AF=0.1104;EUR_AF=0.2316;SAS_AF=0.2464;AA=A|||;VT=SNP
8	88820752	rs118027607	G	A	100	PASS	AC=226;AF=0.0451278;AN=5008;NS=2504;DP=17008;EAS_AF=0.0635;AMR_AF=0.0159;AFR_AF=0.0083;EUR_AF=0.0368;SAS_AF=0.1053;AA=G|||;VT=SNP
8	88822651	rs13254339	T	C	100	PASS	AC=639;AF=0.127596;AN=5008;NS=2504;DP=14094;EAS_AF=0.1597;AMR_AF=0.0735;AFR_AF=0.09;EUR_AF=0.1431;SAS_AF=0.1677;AA=T|||;VT=SNP
8	88822683	rs17716441	T	C	100	PASS	AC=277;AF=0.0553115;AN=5008;NS=2504;DP=14347;EAS_AF=0.0744;AMR_AF=0.0231;AFR_AF=0.0401;EUR_AF=0.0338;SAS_AF=0.1012;AA=T|||;VT=SNP
8	88823119	rs72673144	C	G	100	PASS	AC=575;AF=0.114816;AN=5008;NS=2504;DP=15703;EAS_AF=0.2192;AMR_AF=0.1499;AFR_AF=0.0287;EUR_AF=0.1362;SAS_AF=0.0767;AA=C|||;VT=SNP
8	88823449	rs79277052	T	C	100	PASS	AC=596;AF=0.11901;AN=5008;NS=2504;DP=15830;EAS_AF=0.2282;AMR_AF=0.2363;AFR_AF=0.0756;EUR_AF=0.0457;SAS_AF=0.0573;AA=T|||;VT=SNP
8	88823960	rs80311203	G	A	100	PASS	AC=831;AF=0.165935;AN=5008;NS=2504;DP=16687;EAS_AF=0.3046;AMR_AF=0.2579;AFR_AF=0.0809;EUR_AF=0.0795;SAS_AF=0.1616;AA=G|||;VT=SNP
8	88824086	rs61136465	C	T	100	PASS	AC=575;AF=0.114816;AN=5008;NS=2504;DP=16861;EAS_AF=0.2212;AMR_AF=0.1484;AFR_AF=0.0287;EUR_AF=0.1372;SAS_AF=0.0746;AA=C|||;VT=SNP
8	88824194	rs34232467	T	A	100	PASS	AC=270;AF=0.0539137;AN=5008;NS=2504;DP=18509;EAS_AF=0.1071;AMR_AF=0.0793;AFR_AF=0.0015;EUR_AF=0.0338;SAS_AF=0.0726;AA=T|||;VT=SNP
8	88824872	rs72673146	T	C	100	PASS	AC=574;AF=0.114617;AN=5008;NS=2504;DP=13440;EAS_AF=0.2202;AMR_AF=0.1484;AFR_AF=0.0287;EUR_AF=0.1372;SAS_AF=0.0746;AA=T|||;VT=SNP
8	88825236	rs11786840	A	G	100	PASS	AC=1600;AF=0.319489;AN=5008;NS=2504;DP=14465;EAS_AF=0.5427;AMR_AF=0.4467;AFR_AF=0.2186;EUR_AF=0.2207;SAS_AF=0.2372;AA=G|||;VT=SNP
8	88825473	rs16873506	T	A	100	PASS	AC=867;AF=0.173123;AN=5008;NS=2504;DP=17049;EAS_AF=0.3214;AMR_AF=0.2939;AFR_AF=0.0719;EUR_AF=0.0835;SAS_AF=0.1636;AA=T|||;VT=SNP
8	88825526	rs1507890	C	T	100	PASS	AC=1927;AF=0.384784;AN=5008;NS=2504;DP=17805;EAS_AF=0.6488;AMR_AF=0.5331;AFR_AF=0.2625;EUR_AF=0.2555;SAS_AF=0.3057;AA=T|||;VT=SNP
8	88825548	rs1507889	T	G	100	PASS	AC=1597;AF=0.31889;AN=5008;NS=2504;DP=17663;EAS_AF=0.5417;AMR_AF=0.4467;AFR_AF=0.2186;EUR_AF=0.2197;SAS_AF=0.2362;AA=G|||;VT=SNP
8	88825709	rs1507888	T	A	100	PASS	AC=1544;AF=0.308307;AN=5008;NS=2504;DP=18040;EAS_AF=0.5437;AMR_AF=0.4294;AFR_AF=0.2186;EUR_AF=0.1849;SAS_AF=0.228;AA=A|||;VT=SNP
8	88826518	rs16873533	T	C	100	PASS	AC=517;AF=0.103235;AN=5008;NS=2504;DP=18619;EAS_AF=0.2212;AMR_AF=0.1326;AFR_AF=0.028;EUR_AF=0.1014;SAS_AF=0.0644;AA=T|||;VT=SNP
8	88827181	rs12541759	A	G	100	PASS	AC=293;AF=0.0585064;AN=5008;NS=2504;DP=13559;EAS_AF=0.1062;AMR_AF=0.085;AFR_AF=0.0053;EUR_AF=0.0427;SAS_AF=0.0787;AA=A|||;VT=SNP
8	88827321	rs79138275	G	A	100	PASS	AC=291;AF=0.058107;AN=5008;NS=2504;DP=17867;EAS_AF=0.0764;AMR_AF=0.0231;AFR_AF=0.0492;EUR_AF=0.0338;SAS_AF=0.1012;AA=G|||;VT=SNP
8	88827729	rs1995727	G	A	100	PASS	AC=574;AF=0.114617;AN=5008;NS=2504;DP=18136;EAS_AF=0.2282;AMR_AF=0.2334;AFR_AF=0.0605;EUR_AF=0.0457;SAS_AF=0.0573;AA=A|||;VT=SNP
8	88827799	rs17643927	T	C	100	PASS	AC=284;AF=0.0567093;AN=5008;NS=2504;DP=16615;EAS_AF=0.0972;AMR_AF=0.0576;AFR_AF=0.0023;EUR_AF=0.0378;SAS_AF=0.1074;AA=T|||;VT=SNP
8	88828202	rs13270057	A	G	100	PASS	AC=1500;AF=0.299521;AN=5008;NS=2504;DP=15058;EAS_AF=0.1627;AMR_AF=0.2003;AFR_AF=0.5166;EUR_AF=0.2972;SAS_AF=0.2198;AA=A|||;VT=SNP
8	88828276	rs76671575	T	G	100	PASS	AC=592;AF=0.118211;AN=5008;NS=2504;DP=14563;EAS_AF=0.2282;AMR_AF=0.2349;AFR_AF=0.0734;EUR_AF=0.0457;SAS_AF=0.0573;AA=T|||;VT=SNP
8	88828395	rs72673151	A	G	100	PASS	AC=1110;AF=0.221645;AN=5008;NS=2504;DP=13885;EAS_AF=0.4494;AMR_AF=0.3689;AFR_AF=0.1021;EUR_AF=0.1461;SAS_AF=0.1217;AA=G|||;VT=SNP
8	88828406	rs72673152	A	G	100	PASS	AC=688;AF=0.13738;AN=5008;NS=2504;DP=13600;EAS_AF=0.2212;AMR_AF=0.1628;AFR_AF=0.1067;EUR_AF=0.1402;SAS_AF=0.0716;AA=A|||;VT=SNP
8	88828552	rs17643976	A	G	100	PASS	AC=284;AF=0.0567093;AN=5008;NS=2504;DP=14359;EAS_AF=0.0972;AMR_AF=0.0576;AFR_AF=0.0023;EUR_AF=0.0378;SAS_AF=0.1074;AA=A|||;VT=SNP
8	88829022	rs17644017	C	A	100	PASS	AC=240;AF=0.0479233;AN=5008;NS=2504;DP=16205;EAS_AF=0.0764;AMR_AF=0.0231;AFR_AF=0.0015;EUR_AF=0.0378;SAS_AF=0.1094;AA=C|||;VT=SNP
8	88829256	rs17644037	C	T	100	PASS	AC=1860;AF=0.371406;AN=5008;NS=2504;DP=16634;EAS_AF=0.631;AMR_AF=0.4813;AFR_AF=0.2746;EUR_AF=0.2266;SAS_AF=0.3057;AA=T|||;VT=SNP
8	88829384	rs11777763	T	G	100	PASS	AC=1484;AF=0.296326;AN=5008;NS=2504;DP=16879;EAS_AF=0.1617;AMR_AF=0.1974;AFR_AF=0.5159;EUR_AF=0.2893;SAS_AF=0.2157;AA=T|||;VT=SNP
8	88829656	rs55958133	A	G	100	PASS	AC=517;AF=0.103235;AN=5008;NS=2504;DP=17283;EAS_AF=0.2202;AMR_AF=0.134;AFR_AF=0.0287;EUR_AF=0.1004;SAS_AF=0.0644;AA=A|||;VT=SNP
8	88829702	rs56066549	C	T	100	PASS	AC=919;AF=0.183506;AN=5008;NS=2504;DP=16936;EAS_AF=0.2966;AMR_AF=0.1657;AFR_AF=0.1551;EUR_AF=0.1372;SAS_AF=0.1656;AA=T|||;VT=SNP
8	88829875	rs55979263	C	A	100	PASS	AC=913;AF=0.182308;AN=5008;NS=2504;DP=16942;EAS_AF=0.2966;AMR_AF=0.1628;AFR_AF=0.1551;EUR_AF=0.1332;SAS_AF=0.1656;AA=C|||;VT=SNP
8	88829890	rs34788441	T	C	100	PASS	AC=526;AF=0.105032;AN=5008;NS=2504;DP=17154;EAS_AF=0.1587;AMR_AF=0.0576;AFR_AF=0.0681;EUR_AF=0.0974;SAS_AF=0.1411;AA=T|||;VT=SNP
8	88830579	rs59630497	T	C	100	PASS	AC=973;AF=0.194289;AN=5008;NS=2504;DP=13635;EAS_AF=0.3185;AMR_AF=0.2003;AFR_AF=0.1543;EUR_AF=0.1382;SAS_AF=0.1738;AA=C|||;VT=SNP
8	88830760	rs77448040	C	T	100	PASS	AC=610;AF=0.121805;AN=5008;NS=2504;DP=14089;EAS_AF=0.2272;AMR_AF=0.2363;AFR_AF=0.0613;EUR_AF=0.0586;SAS_AF=0.0787;AA=C|||;VT=SNP
8	88830941	rs72673154	G	C	100	PASS	AC=513;AF=0.102436;AN=5008;NS=2504;DP=14290;EAS_AF=0.2202;AMR_AF=0.134;AFR_AF=0.0257;EUR_AF=0.1004;SAS_AF=0.0644;AA=G|||;VT=SNP
8	88831144	rs117640398	G	A	100	PASS	AC=512;AF=0.102236;AN=5008;NS=2504;DP=13970;EAS_AF=0.2202;AMR_AF=0.134;AFR_AF=0.0257;EUR_AF=0.0994;SAS_AF=0.0644;AA=G|||;VT=SNP
8	88831334	rs12545234	T	C	100	PASS	AC=295;AF=0.0589058;AN=5008;NS=2504;DP=16016;EAS_AF=0.1062;AMR_AF=0.085;AFR_AF=0.0045;EUR_AF=0.0457;SAS_AF=0.0787;AA=T|||;VT=SNP
8	88831390	rs117876349	A	T	100	PASS	AC=565;AF=0.112819;AN=5008;NS=2504;DP=14279;EAS_AF=0.2262;AMR_AF=0.2262;AFR_AF=0.059;EUR_AF=0.0457;SAS_AF=0.0573;AA=A|||;VT=SNP
8	88831567	rs55718527	A	T	100	PASS	AC=572;AF=0.114217;AN=5008;NS=2504;DP=13434;EAS_AF=0.2272;AMR_AF=0.232;AFR_AF=0.0605;EUR_AF=0.0457;SAS_AF=0.0573;AA=A|||;VT=SNP
8	88831715	rs7819401	A	G	100	PASS	AC=975;AF=0.194688;AN=5008;NS=2504;DP=14533;EAS_AF=0.3185;AMR_AF=0.2003;AFR_AF=0.1558;EUR_AF=0.1372;SAS_AF=0.1748;AA=G|||;VT=SNP
8	88831765	rs7819427	A	G	100	PASS	AC=912;AF=0.182109;AN=5008;NS=2504;DP=15211;EAS_AF=0.3185;AMR_AF=0.1974;AFR_AF=0.1097;EUR_AF=0.1372;SAS_AF=0.1748;AA=A|||;VT=SNP
8	88831969	rs12676815	G	A	100	PASS	AC=1484;AF=0.296326;AN=5008;NS=2504;DP=14377;EAS_AF=0.5238;AMR_AF=0.3905;AFR_AF=0.2148;EUR_AF=0.1789;SAS_AF=0.226;AA=A|||;VT=SNP
8	88832686	rs79898914	C	T	100	PASS	AC=568;AF=0.113419;AN=5008;NS=2504;DP=13579;EAS_AF=0.2262;AMR_AF=0.2277;AFR_AF=0.0605;EUR_AF=0.0457;SAS_AF=0.0573;AA=C|||;VT=SNP
8	88832754	rs7003171	A	G	100	PASS	AC=524;AF=0.104633;AN=5008;NS=2504;DP=13468;EAS_AF=0.1587;AMR_AF=0.0576;AFR_AF=0.0688;EUR_AF=0.0974;SAS_AF=0.138;AA=A|||;VT=SNP
8	88832957	rs7011214	T	C	100	PASS	AC=295;AF=0.0589058;AN=5008;NS=2504;DP=12470;EAS_AF=0.1062;AMR_AF=0.085;AFR_AF=0.0045;EUR_AF=0.0457;SAS_AF=0.0787;AA=T|||;VT=SNP
8	88833264	rs139931532	T	C	100	PASS	AC=1596;AF=0.31869;AN=5008;NS=2504;DP=15078;EAS_AF=0.5446;AMR_AF=0.4366;AFR_AF=0.2481;EUR_AF=0.1839;SAS_AF=0.2362;AA=C|||;VT=SNP
8	88833312	rs12542905	T	C	100	PASS	AC=978;AF=0.195288;AN=5008;NS=2504;DP=15527;EAS_AF=0.3185;AMR_AF=0.2003;AFR_AF=0.1543;EUR_AF=0.1382;SAS_AF=0.1789;AA=C|||;VT=SNP
8	88834516	rs17644114	A	C	100	PASS	AC=705;AF=0.140775;AN=5008;NS=2504;DP=16839;EAS_AF=0.0069;AMR_AF=0.1859;AFR_AF=0.0499;EUR_AF=0.3111;SAS_AF=0.1943;AA=A|||;VT=SNP
8	88834724	rs79723102	T	C	100	PASS	AC=289;AF=0.0577077;AN=5008;NS=2504;DP=13759;EAS_AF=0.0972;AMR_AF=0.0576;AFR_AF=0.0053;EUR_AF=0.0388;SAS_AF=0.1074;AA=t|||;VT=SNP
8	88834747	rs62524607	C	T	100	PASS	AC=454;AF=0.090655;AN=5008;NS=2504;DP=14069;EAS_AF=0.1389;AMR_AF=0.0202;AFR_AF=0.0635;EUR_AF=0.0885;SAS_AF=0.1299;AA=C|||;VT=SNP
8	88834794	rs76684654	C	T	100	PASS	AC=572;AF=0.114217;AN=5008;NS=2504;DP=14626;EAS_AF=0.2282;AMR_AF=0.2305;AFR_AF=0.0605;EUR_AF=0.0457;SAS_AF=0.0573;AA=C|||;VT=SNP
8	88834943	rs72673155	T	A	100	PASS	AC=516;AF=0.103035;AN=5008;NS=2504;DP=15580;EAS_AF=0.2212;AMR_AF=0.1326;AFR_AF=0.025;EUR_AF=0.1014;SAS_AF=0.0675;AA=T|||;VT=SNP
8	88835227	rs13259509	T	G	100	PASS	AC=1853;AF=0.370008;AN=5008;NS=2504;DP=15271;EAS_AF=0.631;AMR_AF=0.4856;AFR_AF=0.2632;EUR_AF=0.2296;SAS_AF=0.3078;AA=G|||;VT=SNP
8	88836414	rs767883	G	A	100	PASS	AC=1615;AF=0.322484;AN=5008;NS=2504;DP=15924;EAS_AF=0.5536;AMR_AF=0.4625;AFR_AF=0.2595;EUR_AF=0.1958;SAS_AF=0.2004;AA=A|||;VT=SNP
8	88836464	rs55860425	T	A	100	PASS	AC=1282;AF=0.25599;AN=5008;NS=2504;DP=15616;EAS_AF=0.4484;AMR_AF=0.379;AFR_AF=0.2239;EUR_AF=0.1511;SAS_AF=0.1217;AA=A|||;VT=SNP
8	88836533	rs28742982	G	A	100	PASS	AC=567;AF=0.113219;AN=5008;NS=2504;DP=14555;EAS_AF=0.1389;AMR_AF=0.0331;AFR_AF=0.0877;EUR_AF=0.1342;SAS_AF=0.1564;AA=G|||;VT=SNP
8	88836978	rs77777898	T	C	100	PASS	AC=590;AF=0.117812;AN=5008;NS=2504;DP=14900;EAS_AF=0.2282;AMR_AF=0.232;AFR_AF=0.0741;EUR_AF=0.0447;SAS_AF=0.0573;AA=T|||;VT=SNP
8	88838468	rs3885019	G	T	100	PASS	AC=520;AF=0.103834;AN=5008;NS=2504;DP=20918;EAS_AF=0.2202;AMR_AF=0.1354;AFR_AF=0.0265;EUR_AF=0.1054;SAS_AF=0.0644;AA=G|||;VT=SNP
8	88840222	rs7007314	A	G	100	PASS	AC=1707;AF=0.340855;AN=5008;NS=2504;DP=9860;EAS_AF=0.5536;AMR_AF=0.4669;AFR_AF=0.3238;EUR_AF=0.1968;SAS_AF=0.2035;AA=a|||;VT=SNP
8	88840773	rs16873813	T	G	100	PASS	AC=530;AF=0.105831;AN=5008;NS=2504;DP=16421;EAS_AF=0.2202;AMR_AF=0.1354;AFR_AF=0.0303;EUR_AF=0.1064;SAS_AF=0.0685;AA=T|||;VT=SNP
8	88841279	rs11786633	G	A	100	PASS	AC=1700;AF=0.339457;AN=5008;NS=2504;DP=18041;EAS_AF=0.5536;AMR_AF=0.4669;AFR_AF=0.3192;EUR_AF=0.1968;SAS_AF=0.2025;AA=A|||;VT=SNP
8	88841676	rs16873821	T	A	100	PASS	AC=293;AF=0.0585064;AN=5008;NS=2504;DP=16373;EAS_AF=0.1052;AMR_AF=0.085;AFR_AF=0.0045;EUR_AF=0.0457;SAS_AF=0.0777;AA=T|||;VT=SNP
8	88843821	rs16873891	G	T	100	PASS	AC=567;AF=0.113219;AN=5008;NS=2504;DP=20635;EAS_AF=0.2252;AMR_AF=0.2262;AFR_AF=0.0613;EUR_AF=0.0457;SAS_AF=0.0573;AA=G|||;VT=SNP
8	88846768	rs68143150	C	T	100	PASS	AC=1256;AF=0.250799;AN=5008;NS=2504;DP=14792;EAS_AF=0.4454;AMR_AF=0.3703;AFR_AF=0.211;EUR_AF=0.1511;SAS_AF=0.1217;AA=T|||;VT=SNP
8	88846884	rs67679715	C	G	100	PASS	AC=692;AF=0.138179;AN=5008;NS=2504;DP=17355;EAS_AF=0.2202;AMR_AF=0.1441;AFR_AF=0.152;EUR_AF=0.1054;SAS_AF=0.0644;AA=G|||;VT=SNP
8	88846922	rs4960946	G	A	100	PASS	AC=294;AF=0.0587061;AN=5008;NS=2504;DP=18167;EAS_AF=0.1062;AMR_AF=0.085;AFR_AF=0.0045;EUR_AF=0.0457;SAS_AF=0.0777;AA=G|||;VT=SNP
8	88846956	rs7825784	G	A	100	PASS	AC=1669;AF=0.333267;AN=5008;NS=2504;DP=18141;EAS_AF=0.5516;AMR_AF=0.4625;AFR_AF=0.3056;EUR_AF=0.1948;SAS_AF=0.1963;AA=A|||;VT=SNP
8	88847673	rs16873940	A	T	100	PASS	AC=567;AF=0.113219;AN=5008;NS=2504;DP=14479;EAS_AF=0.2252;AMR_AF=0.2262;AFR_AF=0.0613;EUR_AF=0.0457;SAS_AF=0.0573;AA=A|||;VT=SNP
8	88848045	rs12541422	G	A	100	PASS	AC=294;AF=0.0587061;AN=5008;NS=2504;DP=12694;EAS_AF=0.1071;AMR_AF=0.085;AFR_AF=0.0045;EUR_AF=0.0447;SAS_AF=0.0777;AA=G|||;VT=SNP
8	88849274	rs13275718	T	G	100	PASS	AC=638;AF=0.127396;AN=5008;NS=2504;DP=20184;EAS_AF=0.1587;AMR_AF=0.072;AFR_AF=0.09;EUR_AF=0.1431;SAS_AF=0.1687;AA=T|||;VT=SNP
8	88849545	rs118137962	G	C	100	PASS	AC=170;AF=0.0339457;AN=5008;NS=2504;DP=18450;EAS_AF=0.0228;AMR_AF=0.0231;AFR_AF=0.0015;EUR_AF=0.0378;SAS_AF=0.093;AA=G|||;VT=SNP
8	88849554	rs77518166	C	G	100	PASS	AC=575;AF=0.114816;AN=5008;NS=2504;DP=18446;EAS_AF=0.2272;AMR_AF=0.232;AFR_AF=0.0613;EUR_AF=0.0457;SAS_AF=0.0593;AA=C|||;VT=SNP
8	88850171	rs56310182	A	T	100	PASS	AC=1266;AF=0.252796;AN=5008;NS=2504;DP=17339;EAS_AF=0.4474;AMR_AF=0.3718;AFR_AF=0.2118;EUR_AF=0.1521;SAS_AF=0.1268;AA=T|||;VT=SNP
8	88850492	rs56363925	A	G	100	PASS	AC=1329;AF=0.265375;AN=5008;NS=2504;DP=11268;EAS_AF=0.4474;AMR_AF=0.3761;AFR_AF=0.2572;EUR_AF=0.1521;SAS_AF=0.1268;AA=G|||;VT=SNP
8	88851890	rs13278470	C	G	100	PASS	AC=295;AF=0.0589058;AN=5008;NS=2504;DP=19435;EAS_AF=0.1062;AMR_AF=0.085;AFR_AF=0.0045;EUR_AF=0.0457;SAS_AF=0.0787;AA=C|||;VT=SNP
8	88852067	rs77505753	G	A	100	PASS	AC=568;AF=0.113419;AN=5008;NS=2504;DP=18496;EAS_AF=0.2252;AMR_AF=0.2262;AFR_AF=0.062;EUR_AF=0.0457;SAS_AF=0.0573;AA=G|||;VT=SNP
8	88852376	rs16873992	A	G	100	PASS	AC=570;AF=0.113818;AN=5008;NS=2504;DP=17427;EAS_AF=0.2272;AMR_AF=0.2262;AFR_AF=0.062;EUR_AF=0.0457;SAS_AF=0.0573;AA=A|||;VT=SNP
8	88852543	rs6995710	C	T	100	PASS	AC=1608;AF=0.321086;AN=5008;NS=2504;DP=19719;EAS_AF=0.5526;AMR_AF=0.4582;AFR_AF=0.2549;EUR_AF=0.1958;SAS_AF=0.2035;AA=T|||;VT=SNP
8	88852833	rs16873999	C	T	100	PASS	AC=569;AF=0.113618;AN=5008;NS=2504;DP=14453;EAS_AF=0.2262;AMR_AF=0.2262;AFR_AF=0.062;EUR_AF=0.0457;SAS_AF=0.0573;AA=C|||;VT=SNP
8	88854997	rs2878912	C	T	100	PASS	AC=696;AF=0.138978;AN=5008;NS=2504;DP=13130;EAS_AF=0.2222;AMR_AF=0.1455;AFR_AF=0.1505;EUR_AF=0.1064;SAS_AF=0.0665;AA=T|||;VT=SNP
8	88855301	rs16874025	G	A	100	PASS	AC=556;AF=0.111022;AN=5008;NS=2504;DP=17597;EAS_AF=0.2252;AMR_AF=0.2233;AFR_AF=0.0545;EUR_AF=0.0457;SAS_AF=0.0573;AA=G|||;VT=SNP
8	88855907	rs16874026	C	T	100	PASS	AC=529;AF=0.105631;AN=5008;NS=2504;DP=13254;EAS_AF=0.2222;AMR_AF=0.1369;AFR_AF=0.0287;EUR_AF=0.1064;SAS_AF=0.0665;AA=C|||;VT=SNP
8	88856948	rs1507883	A	G	100	PASS	AC=1074;AF=0.214457;AN=5008;NS=2504;DP=21057;EAS_AF=0.3571;AMR_AF=0.268;AFR_AF=0.177;EUR_AF=0.1471;SAS_AF=0.1493;AA=G|||;VT=SNP
8	88856991	rs16874037	G	A	100	PASS	AC=545;AF=0.108826;AN=5008;NS=2504;DP=21173;EAS_AF=0.2123;AMR_AF=0.2233;AFR_AF=0.0552;EUR_AF=0.0457;SAS_AF=0.0583;AA=G|||;VT=SNP
8	88857405	rs72673173	A	C	100	PASS	AC=550;AF=0.109824;AN=5008;NS=2504;DP=17135;EAS_AF=0.2272;AMR_AF=0.1383;AFR_AF=0.0514;EUR_AF=0.0964;SAS_AF=0.0613;AA=A|||;VT=SNP
8	88858497	rs2878913	T	C	100	PASS	AC=4244;AF=0.847444;AN=5008;NS=2504;DP=14814;EAS_AF=0.8056;AMR_AF=0.8602;AFR_AF=0.9924;EUR_AF=0.8072;SAS_AF=0.727;AA=c|||;VT=SNP
8	88859828	rs77078790	A	C	100	PASS	AC=1121;AF=0.223842;AN=5008;NS=2504;DP=18403;EAS_AF=0.1062;AMR_AF=0.2363;AFR_AF=0.1611;EUR_AF=0.338;SAS_AF=0.3037;AA=A|||;VT=SNP
8	88860826	rs723809	G	A	100	PASS	AC=572;AF=0.114217;AN=5008;NS=2504;DP=15471;EAS_AF=0.2183;AMR_AF=0.2277;AFR_AF=0.0537;EUR_AF=0.0487;SAS_AF=0.0757;AA=G|||;VT=SNP
8	88861567	rs1605542	A	G	100	PASS	AC=1048;AF=0.209265;AN=5008;NS=2504;DP=13584;EAS_AF=0.0923;AMR_AF=0.1988;AFR_AF=0.1528;EUR_AF=0.328;SAS_AF=0.2914;AA=A|||;VT=SNP
8	88862483	rs11785047	C	A	100	PASS	AC=514;AF=0.102636;AN=5008;NS=2504;DP=17848;EAS_AF=0.2262;AMR_AF=0.1354;AFR_AF=0.028;EUR_AF=0.0964;SAS_AF=0.0593;AA=C|||;VT=SNP
8	88863491	rs72673174	G	A	100	PASS	AC=514;AF=0.102636;AN=5008;NS=2504;DP=12124;EAS_AF=0.2262;AMR_AF=0.1369;AFR_AF=0.0257;EUR_AF=0.0964;SAS_AF=0.0613;AA=G|||;VT=SNP
8	88863581	rs72673175	G	T	100	PASS	AC=515;AF=0.102835;AN=5008;NS=2504;DP=11645;EAS_AF=0.2262;AMR_AF=0.1369;AFR_AF=0.0265;EUR_AF=0.0964;SAS_AF=0.0613;AA=G|||;VT=SNP
8	88865197	rs11780762	G	A	100	PASS	AC=1718;AF=0.343051;AN=5008;NS=2504;DP=16378;EAS_AF=0.3204;AMR_AF=0.3444;AFR_AF=0.2958;EUR_AF=0.4235;SAS_AF=0.3466;AA=A|||;VT=SNP
8	88865314	rs11778400	T	C	100	PASS	AC=567;AF=0.113219;AN=5008;NS=2504;DP=16149;EAS_AF=0.2272;AMR_AF=0.1398;AFR_AF=0.0643;EUR_AF=0.0974;SAS_AF=0.0593;AA=T|||;VT=SNP
8	88866791	rs72673176	G	C	100	PASS	AC=540;AF=0.107827;AN=5008;NS=2504;DP=19801;EAS_AF=0.2242;AMR_AF=0.1398;AFR_AF=0.0454;EUR_AF=0.0964;SAS_AF=0.0613;AA=C|||;VT=SNP
8	88867047	rs80112910	C	T	100	PASS	AC=511;AF=0.102037;AN=5008;NS=2504;DP=13090;EAS_AF=0.2192;AMR_AF=0.2161;AFR_AF=0.0212;EUR_AF=0.0457;SAS_AF=0.0675;AA=C|||;VT=SNP
8	88867836	rs34053467	C	T	100	PASS	AC=412;AF=0.0822684;AN=5008;NS=2504;DP=13554;EAS_AF=0.1111;AMR_AF=0.0922;AFR_AF=0.0053;EUR_AF=0.0974;SAS_AF=0.1339;AA=C|||;VT=SNP
8	88867850	rs71526907	G	A	100	PASS	AC=411;AF=0.0820687;AN=5008;NS=2504;DP=13583;EAS_AF=0.1101;AMR_AF=0.0922;AFR_AF=0.0053;EUR_AF=0.0974;SAS_AF=0.1339;AA=G|||;VT=SNP
8	88868071	rs72673177	G	A	100	PASS	AC=569;AF=0.113618;AN=5008;NS=2504;DP=18645;EAS_AF=0.2242;AMR_AF=0.1398;AFR_AF=0.0719;EUR_AF=0.0974;SAS_AF=0.0542;AA=A|||;VT=SNP
8	88868340	rs12543318	C	A	100	PASS	AC=3036;AF=0.60623;AN=5008;NS=2504;DP=18009;EAS_AF=0.4196;AMR_AF=0.5591;AFR_AF=0.8086;EUR_AF=0.6461;SAS_AF=0.5174;AA=A|||;VT=SNP
8	88868928	rs10955427	T	C	100	PASS	AC=2083;AF=0.415935;AN=5008;NS=2504;DP=15241;EAS_AF=0.3353;AMR_AF=0.379;AFR_AF=0.6944;EUR_AF=0.327;SAS_AF=0.2403;AA=C|||;VT=SNP
8	88869791	rs56040103	G	A	100	PASS	AC=558;AF=0.111422;AN=5008;NS=2504;DP=16442;EAS_AF=0.2252;AMR_AF=0.1398;AFR_AF=0.062;EUR_AF=0.0984;SAS_AF=0.0542;AA=G|||;VT=SNP
8	88870241	rs113969904	T	C	100	PASS	AC=587;AF=0.117212;AN=5008;NS=2504;DP=18447;EAS_AF=0.2252;AMR_AF=0.1412;AFR_AF=0.0847;EUR_AF=0.0984;SAS_AF=0.0521;AA=C|||;VT=SNP
8	88870867	rs143737680	G	T	100	PASS	AC=504;AF=0.100639;AN=5008;NS=2504;DP=14787;EAS_AF=0.2242;AMR_AF=0.134;AFR_AF=0.0265;EUR_AF=0.0984;SAS_AF=0.0521;AA=G|||;VT=SNP
8	88871946	rs117592684	C	T	100	PASS	AC=509;AF=0.101637;AN=5008;NS=2504;DP=16230;EAS_AF=0.2252;AMR_AF=0.1354;AFR_AF=0.0295;EUR_AF=0.0974;SAS_AF=0.0521;AA=C|||;VT=SNP
8	88872150	rs112497356	T	C	100	PASS	AC=568;AF=0.113419;AN=5008;NS=2504;DP=14170;EAS_AF=0.2252;AMR_AF=0.1398;AFR_AF=0.0719;EUR_AF=0.0974;SAS_AF=0.0521;AA=C|||;VT=SNP
8	88878078	rs10955429	T	C	100	PASS	AC=479;AF=0.095647;AN=5008;NS=2504;DP=14314;EAS_AF=0.2242;AMR_AF=0.121;AFR_AF=0.025;EUR_AF=0.0805;SAS_AF=0.0562;AA=T|||;VT=SNP
8	88878456	rs72673184	C	A	100	PASS	AC=1530;AF=0.305511;AN=5008;NS=2504;DP=16250;EAS_AF=0.3095;AMR_AF=0.3314;AFR_AF=0.1823;EUR_AF=0.4205;SAS_AF=0.3313;AA=C|||;VT=SNP
8	88881241	rs71526908	G	A	100	PASS	AC=404;AF=0.0806709;AN=5008;NS=2504;DP=20577;EAS_AF=0.1052;AMR_AF=0.0922;AFR_AF=0.0061;EUR_AF=0.0974;SAS_AF=0.1309;AA=G|||;VT=SNP
8	88881431	rs10429299	T	C	100	PASS	AC=1471;AF=0.29373;AN=5008;NS=2504;DP=20787;EAS_AF=0.1091;AMR_AF=0.2291;AFR_AF=0.6271;EUR_AF=0.2038;SAS_AF=0.1718;AA=C|||;VT=SNP
8	88882572	rs10107694	A	C	100	PASS	AC=4302;AF=0.859026;AN=5008;NS=2504;DP=15854;EAS_AF=0.8542;AMR_AF=0.8588;AFR_AF=0.9932;EUR_AF=0.8082;SAS_AF=0.7352;AA=C|||;VT=SNP
8	88883101	rs16874282	G	C	100	PASS	AC=403;AF=0.0804712;AN=5008;NS=2504;DP=15651;EAS_AF=0.1052;AMR_AF=0.0922;AFR_AF=0.0053;EUR_AF=0.0984;SAS_AF=0.1299;AA=G|||;VT=SNP
8	88883634	rs77976937	A	G	100	PASS	AC=260;AF=0.0519169;AN=5008;NS=2504;DP=16355;EAS_AF=0.0833;AMR_AF=0.0375;AFR_AF=0.0023;EUR_AF=0.0527;SAS_AF=0.0961;AA=A|||;VT=SNP
8	88887382	rs11784027	A	G	100	PASS	AC=3007;AF=0.600439;AN=5008;NS=2504;DP=11916;EAS_AF=0.4097;AMR_AF=0.5605;AFR_AF=0.8041;EUR_AF=0.6292;SAS_AF=0.5204;AA=a|||;VT=SNP
8	88887534	rs13278530	G	C	100	PASS	AC=1387;AF=0.276957;AN=5008;NS=2504;DP=11637;EAS_AF=0.1071;AMR_AF=0.219;AFR_AF=0.5613;EUR_AF=0.2078;SAS_AF=0.18;AA=G|||;VT=SNP
8	88889854	rs7835657	G	C	100	PASS	AC=411;AF=0.0820687;AN=5008;NS=2504;DP=17988;EAS_AF=0.1042;AMR_AF=0.0922;AFR_AF=0.0121;EUR_AF=0.0984;SAS_AF=0.1299;AA=G|||;VT=SNP
8	88891871	rs10100405	G	A	100	PASS	AC=4187;AF=0.836062;AN=5008;NS=2504;DP=11354;EAS_AF=0.8304;AMR_AF=0.8487;AFR_AF=0.9902;EUR_AF=0.7714;SAS_AF=0.6912;AA=A|||;VT=SNP
8	88892425	rs143503474	C	T	100	PASS	AC=255;AF=0.0509185;AN=5008;NS=2504;DP=20226;EAS_AF=0.0724;AMR_AF=0.0072;AFR_AF=0.0552;EUR_AF=0.0149;SAS_AF=0.091;AA=C|||;VT=SNP
8	88893230	rs9297386	T	G	100	PASS	AC=1394;AF=0.278355;AN=5008;NS=2504;DP=12220;EAS_AF=0.1091;AMR_AF=0.2493;AFR_AF=0.5091;EUR_AF=0.2545;SAS_AF=0.1861;AA=T|||;VT=SNP
8	88893254	rs74516706	C	T	100	PASS	AC=471;AF=0.0940495;AN=5008;NS=2504;DP=11961;EAS_AF=0.2202;AMR_AF=0.1196;AFR_AF=0.0272;EUR_AF=0.0785;SAS_AF=0.0521;AA=C|||;VT=SNP
8	88896480	rs1911665	G	A	100	PASS	AC=3603;AF=0.719449;AN=5008;NS=2504;DP=16117;EAS_AF=0.7034;AMR_AF=0.781;AFR_AF=0.8313;EUR_AF=0.6779;SAS_AF=0.5838;AA=A|||;VT=SNP
8	88898726	rs72673191	G	T	100	PASS	AC=465;AF=0.0928514;AN=5008;NS=2504;DP=18810;EAS_AF=0.2192;AMR_AF=0.1167;AFR_AF=0.0234;EUR_AF=0.0795;SAS_AF=0.0532;AA=G|||;VT=SNP
8	88900168	rs1507884	T	C	100	PASS	AC=417;AF=0.0832668;AN=5008;NS=2504;DP=14545;EAS_AF=0.1052;AMR_AF=0.0908;AFR_AF=0.0061;EUR_AF=0.0984;SAS_AF=0.1442;AA=T|||;VT=SNP
8	88900503	rs16874606	G	A	100	PASS	AC=181;AF=0.0361422;AN=5008;NS=2504;DP=17643;EAS_AF=0.0734;AMR_AF=0.0043;AFR_AF=0;EUR_AF=0.0149;SAS_AF=0.091;AA=G|||;VT=SNP
8	88901343	rs72673192	A	G	100	PASS	AC=470;AF=0.0938498;AN=5008;NS=2504;DP=13709;EAS_AF=0.2202;AMR_AF=0.1167;AFR_AF=0.0234;EUR_AF=0.0805;SAS_AF=0.0562;AA=A|||;VT=SNP
8	88902800	rs76799259	A	C	100	PASS	AC=185;AF=0.0369409;AN=5008;NS=2504;DP=16442;EAS_AF=0.0645;AMR_AF=0.0101;AFR_AF=0.0015;EUR_AF=0.0477;SAS_AF=0.0644;AA=A|||;VT=SNP
8	88904358	rs11786656	C	T	100	PASS	AC=2465;AF=0.492212;AN=5008;NS=2504;DP=18323;EAS_AF=0.4028;AMR_AF=0.4481;AFR_AF=0.5658;EUR_AF=0.5169;SAS_AF=0.4908;AA=T|||;VT=SNP
8	88904448	rs13282257	T	G	100	PASS	AC=458;AF=0.0914537;AN=5008;NS=2504;DP=15770;EAS_AF=0.1151;AMR_AF=0.111;AFR_AF=0.0227;EUR_AF=0.0984;SAS_AF=0.1391;AA=T|||;VT=SNP
8	88910132	rs12549235	G	A	100	PASS	AC=401;AF=0.0800719;AN=5008;NS=2504;DP=19076;EAS_AF=0.1042;AMR_AF=0.0908;AFR_AF=0.0061;EUR_AF=0.0954;SAS_AF=0.1319;AA=A|||;VT=SNP
8	88910650	rs77950245	G	A	100	PASS	AC=263;AF=0.052516;AN=5008;NS=2504;DP=17633;EAS_AF=0.0734;AMR_AF=0.0072;AFR_AF=0.059;EUR_AF=0.0129;SAS_AF=0.0951;AA=G|||;VT=SNP
8	88914760	rs4960947	T	C	100	PASS	AC=1145;AF=0.228634;AN=5008;NS=2504;DP=14462;EAS_AF=0.2986;AMR_AF=0.3329;AFR_AF=0.2625;EUR_AF=0.162;SAS_AF=0.1053;AA=T|||;VT=SNP
8	88918331	rs1034832	T	G	100	PASS	AC=2481;AF=0.495407;AN=5008;NS=2504;DP=15768;EAS_AF=0.4018;AMR_AF=0.4539;AFR_AF=0.5598;EUR_AF=0.5298;SAS_AF=0.499;AA=G|||;VT=SNP
8	88919267	rs79005821	T	C	100	PASS	AC=214;AF=0.0427316;AN=5008;NS=2504;DP=18505;EAS_AF=0.0744;AMR_AF=0.0072;AFR_AF=0.0189;EUR_AF=0.0149;SAS_AF=0.0961;AA=T|||;VT=SNP
8	88925380	rs16875013	A	C	100	PASS	AC=572;AF=0.114217;AN=5008;NS=2504;DP=15196;EAS_AF=0.2917;AMR_AF=0.2147;AFR_AF=0.0174;EUR_AF=0.0447;SAS_AF=0.0624;AA=A|||;VT=SNP
8	88925728	rs7839686	C	T	100	PASS	AC=3607;AF=0.720248;AN=5008;NS=2504;DP=16264;EAS_AF=0.6964;AMR_AF=0.7781;AFR_AF=0.8253;EUR_AF=0.6789;SAS_AF=0.6043;AA=T|||;VT=SNP
8	88930662	rs17717629	T	G	100	PASS	AC=228;AF=0.0455272;AN=5008;NS=2504;DP=18372;EAS_AF=0.0694;AMR_AF=0.0173;AFR_AF=0.0053;EUR_AF=0.0616;SAS_AF=0.0787;AA=T|||;VT=SNP
8	88932269	rs10091380	T	A	100	PASS	AC=1123;AF=0.224241;AN=5008;NS=2504;DP=17572;EAS_AF=0.2946;AMR_AF=0.33;AFR_AF=0.2648;EUR_AF=0.1541;SAS_AF=0.0941;AA=T|||;VT=SNP
8	88933627	rs7010600	T	G	100	PASS	AC=1286;AF=0.256789;AN=5008;NS=2504;DP=18162;EAS_AF=0.4018;AMR_AF=0.2622;AFR_AF=0.112;EUR_AF=0.2545;SAS_AF=0.3016;AA=T|||;VT=SNP
8	88934441	rs1006364	A	C	100	PASS	AC=4278;AF=0.854233;AN=5008;NS=2504;DP=16408;EAS_AF=0.8502;AMR_AF=0.853;AFR_AF=0.9917;EUR_AF=0.7942;SAS_AF=0.7352;AA=C|||;VT=SNP
8	88935931	rs62524617	C	T	100	PASS	AC=1075;AF=0.214657;AN=5008;NS=2504;DP=13075;EAS_AF=0.2937;AMR_AF=0.3242;AFR_AF=0.2322;EUR_AF=0.1551;SAS_AF=0.093;AA=C|||;VT=SNP
8	88937177	rs11782427	G	A	100	PASS	AC=1267;AF=0.252995;AN=5008;NS=2504;DP=18867;EAS_AF=0.3919;AMR_AF=0.2622;AFR_AF=0.1067;EUR_AF=0.2515;SAS_AF=0.3027;AA=G|||;VT=SNP
8	88937450	rs11780131	T	A	100	PASS	AC=558;AF=0.111422;AN=5008;NS=2504;DP=16815;EAS_AF=0.2143;AMR_AF=0.1585;AFR_AF=0.025;EUR_AF=0.1372;SAS_AF=0.0624;AA=T|||;VT=SNP
8	88938809	rs62524618	C	T	100	PASS	AC=423;AF=0.0844649;AN=5008;NS=2504;DP=15618;EAS_AF=0.1062;AMR_AF=0.0937;AFR_AF=0.0061;EUR_AF=0.1014;SAS_AF=0.1442;AA=C|||;VT=SNP
8	88945340	rs142821406	A	G	100	PASS	AC=114;AF=0.0227636;AN=5008;NS=2504;DP=17231;EAS_AF=0.002;AMR_AF=0.0288;AFR_AF=0.003;EUR_AF=0.0378;SAS_AF=0.0511;AA=A|||;VT=SNP
8	88945812	rs35328772	C	T	100	PASS	AC=419;AF=0.0836661;AN=5008;NS=2504;DP=18697;EAS_AF=0.1062;AMR_AF=0.0893;AFR_AF=0.0053;EUR_AF=0.1014;SAS_AF=0.1442;AA=C|||;VT=SNP
8	88948346	rs10454343	C	T	100	PASS	AC=424;AF=0.0846645;AN=5008;NS=2504;DP=19707;EAS_AF=0.1062;AMR_AF=0.0937;AFR_AF=0.0061;EUR_AF=0.1004;SAS_AF=0.1462;AA=C|||;VT=SNP
8	88948488	rs10454344	T	C	100	PASS	AC=1263;AF=0.252196;AN=5008;NS=2504;DP=19572;EAS_AF=0.3929;AMR_AF=0.2536;AFR_AF=0.1112;EUR_AF=0.2445;SAS_AF=0.3047;AA=T|||;VT=SNP
8	88948825	rs10088179	G	A	100	PASS	AC=1126;AF=0.22484;AN=5008;NS=2504;DP=18193;EAS_AF=0.2986;AMR_AF=0.3213;AFR_AF=0.2799;EUR_AF=0.1431;SAS_AF=0.09;AA=G|||;VT=SNP
8	88949742	rs6469114	T	C	100	PASS	AC=2501;AF=0.499401;AN=5008;NS=2504;DP=20385;EAS_AF=0.3968;AMR_AF=0.4496;AFR_AF=0.5658;EUR_AF=0.5258;SAS_AF=0.5235;AA=C|||;VT=SNP
8	88950064	rs7827022	T	C	100	PASS	AC=1265;AF=0.252596;AN=5008;NS=2504;DP=17665;EAS_AF=0.3938;AMR_AF=0.2536;AFR_AF=0.112;EUR_AF=0.2445;SAS_AF=0.3047;AA=T|||;VT=SNP
8	88950838	rs13249113	T	C	100	PASS	AC=427;AF=0.0852636;AN=5008;NS=2504;DP=17605;EAS_AF=0.1062;AMR_AF=0.0937;AFR_AF=0.0061;EUR_AF=0.1014;SAS_AF=0.1483;AA=T|||;VT=SNP
8	88951114	rs62524653	G	A	100	PASS	AC=1101;AF=0.219848;AN=5008;NS=2504;DP=18527;EAS_AF=0.2976;AMR_AF=0.3213;AFR_AF=0.2617;EUR_AF=0.1441;SAS_AF=0.089;AA=G|||;VT=SNP
8	88952582	rs11784463	T	A	100	PASS	AC=1121;AF=0.223842;AN=5008;NS=2504;DP=20215;EAS_AF=0.2976;AMR_AF=0.3285;AFR_AF=0.2632;EUR_AF=0.1561;SAS_AF=0.09;AA=T|||;VT=SNP
8	88954315	rs35624183	T	C	100	PASS	AC=557;AF=0.111222;AN=5008;NS=2504;DP=14482;EAS_AF=0.2113;AMR_AF=0.1513;AFR_AF=0.0356;EUR_AF=0.1302;SAS_AF=0.0624;AA=T|||;VT=SNP
8	88955895	rs12548146	C	A	100	PASS	AC=408;AF=0.0814696;AN=5008;NS=2504;DP=17958;EAS_AF=0.0923;AMR_AF=0.0922;AFR_AF=0.0061;EUR_AF=0.1014;SAS_AF=0.1442;AA=C|||;VT=SNP
8	88956314	rs6469118	A	G	100	PASS	AC=4260;AF=0.850639;AN=5008;NS=2504;DP=20957;EAS_AF=0.8353;AMR_AF=0.853;AFR_AF=0.9917;EUR_AF=0.7922;SAS_AF=0.7342;AA=G|||;VT=SNP
8	88956612	rs4375050	C	T	100	PASS	AC=423;AF=0.0844649;AN=5008;NS=2504;DP=20082;EAS_AF=0.1062;AMR_AF=0.0937;AFR_AF=0.0068;EUR_AF=0.0994;SAS_AF=0.1452;AA=C|||;VT=SNP
8	88957556	rs12681162	C	T	100	PASS	AC=541;AF=0.108027;AN=5008;NS=2504;DP=16701;EAS_AF=0.2073;AMR_AF=0.1513;AFR_AF=0.0318;EUR_AF=0.1272;SAS_AF=0.0583;AA=C|||;VT=SNP
8	88957584	rs72673199	G	A	100	PASS	AC=547;AF=0.109225;AN=5008;NS=2504;DP=16224;EAS_AF=0.2083;AMR_AF=0.1513;AFR_AF=0.0348;EUR_AF=0.1282;SAS_AF=0.0583;AA=g|||;VT=SNP
8	88957636	rs79515403	G	A	100	PASS	AC=182;AF=0.0363419;AN=5008;NS=2504;DP=15342;EAS_AF=0.0704;AMR_AF=0.0043;AFR_AF=0;EUR_AF=0.0139;SAS_AF=0.0961;AA=G|||;VT=SNP
8	88958794	rs58428311	T	C	100	PASS	AC=379;AF=0.0756789;AN=5008;NS=2504;DP=16330;EAS_AF=0.1567;AMR_AF=0.0504;AFR_AF=0.0242;EUR_AF=0.0606;SAS_AF=0.0951;AA=T|||;VT=SNP
8	88962066	rs2337160	C	T	100	PASS	AC=2471;AF=0.493411;AN=5008;NS=2504;DP=19056;EAS_AF=0.3879;AMR_AF=0.4524;AFR_AF=0.5499;EUR_AF=0.5328;SAS_AF=0.5143;AA=T|||;VT=SNP
8	88962865	rs16875583	T	C	100	PASS	AC=1118;AF=0.223243;AN=5008;NS=2504;DP=19374;EAS_AF=0.2996;AMR_AF=0.3285;AFR_AF=0.2587;EUR_AF=0.1561;SAS_AF=0.091;AA=T|||;VT=SNP
8	88963147	rs2214926	T	C	100	PASS	AC=1250;AF=0.249601;AN=5008;NS=2504;DP=14794;EAS_AF=0.3909;AMR_AF=0.2536;AFR_AF=0.1051;EUR_AF=0.2445;SAS_AF=0.3016;AA=T|||;VT=SNP
8	88963701	rs72673200	G	A	100	PASS	AC=548;AF=0.109425;AN=5008;NS=2504;DP=16146;EAS_AF=0.2143;AMR_AF=0.1513;AFR_AF=0.0318;EUR_AF=0.1272;SAS_AF=0.0583;AA=G|||;VT=SNP
8	88965081	rs2337161	C	T	100	PASS	AC=1239;AF=0.247404;AN=5008;NS=2504;DP=17211;EAS_AF=0.3849;AMR_AF=0.2522;AFR_AF=0.1074;EUR_AF=0.2416;SAS_AF=0.2975;AA=C|||;VT=SNP
8	88966752	rs1989738	A	G	100	PASS	AC=576;AF=0.115016;AN=5008;NS=2504;DP=20150;EAS_AF=0.2976;AMR_AF=0.2147;AFR_AF=0.0182;EUR_AF=0.0437;SAS_AF=0.0603;AA=A|||;VT=SNP
8	88968632	rs2214925	T	C	100	PASS	AC=424;AF=0.0846645;AN=5008;NS=2504;DP=18040;EAS_AF=0.1062;AMR_AF=0.0937;AFR_AF=0.0061;EUR_AF=0.1004;SAS_AF=0.1462;AA=T|||;VT=SNP
8	88970682	rs4400429	A	G	100	PASS	AC=3684;AF=0.735623;AN=5008;NS=2504;DP=20496;EAS_AF=0.6935;AMR_AF=0.7867;AFR_AF=0.8676;EUR_AF=0.6859;SAS_AF=0.6155;AA=G|||;VT=SNP
8	88974096	rs13249827	A	G	100	PASS	AC=431;AF=0.0860623;AN=5008;NS=2504;DP=17583;EAS_AF=0.1062;AMR_AF=0.0937;AFR_AF=0.0061;EUR_AF=0.1044;SAS_AF=0.1493;AA=A|||;VT=SNP
8	88975898	rs278897	A	G	100	PASS	AC=1119;AF=0.223442;AN=5008;NS=2504;DP=11886;EAS_AF=0.2996;AMR_AF=0.3285;AFR_AF=0.2602;EUR_AF=0.1571;SAS_AF=0.089;AA=A|||;VT=SNP
8	88976745	rs59316904	T	C	100	PASS	AC=545;AF=0.108826;AN=5008;NS=2504;DP=17717;EAS_AF=0.2163;AMR_AF=0.1513;AFR_AF=0.0303;EUR_AF=0.1243;SAS_AF=0.0583;AA=T|||;VT=SNP
8	88976786	rs13268358	G	T	100	PASS	AC=413;AF=0.0824681;AN=5008;NS=2504;DP=17808;EAS_AF=0.0923;AMR_AF=0.0922;AFR_AF=0.0061;EUR_AF=0.1034;SAS_AF=0.1472;AA=G|||;VT=SNP
8	88977785	rs16875851	C	T	100	PASS	AC=140;AF=0.0279553;AN=5008;NS=2504;DP=17485;EAS_AF=0.0327;AMR_AF=0.0043;AFR_AF=0;EUR_AF=0.0129;SAS_AF=0.093;AA=C|||;VT=SNP
8	88977992	rs79499898	T	C	100	PASS	AC=126;AF=0.0251597;AN=5008;NS=2504;DP=16277;EAS_AF=0.002;AMR_AF=0.0303;AFR_AF=0.0038;EUR_AF=0.0477;SAS_AF=0.0511;AA=T|||;VT=SNP
8	88981540	rs1477915	A	G	100	PASS	AC=2529;AF=0.504992;AN=5008;NS=2504;DP=4885;EAS_AF=0.3601;AMR_AF=0.4568;AFR_AF=0.5983;EUR_AF=0.5368;SAS_AF=0.5297;AA=G|||;VT=SNP
8	88983236	rs6995841	T	C	100	PASS	AC=2516;AF=0.502396;AN=5008;NS=2504;DP=13370;EAS_AF=0.3542;AMR_AF=0.4568;AFR_AF=0.5976;EUR_AF=0.5368;SAS_AF=0.5235;AA=C|||;VT=SNP
8	88984932	rs278895	C	T	100	PASS	AC=1153;AF=0.230232;AN=5008;NS=2504;DP=14744;EAS_AF=0.2907;AMR_AF=0.2723;AFR_AF=0.3911;EUR_AF=0.0795;SAS_AF=0.0757;AA=T|||;VT=SNP
8	88985092	rs145498478	T	G	100	PASS	AC=144;AF=0.028754;AN=5008;NS=2504;DP=15926;EAS_AF=0.0327;AMR_AF=0.0043;AFR_AF=0;EUR_AF=0.0139;SAS_AF=0.0961;AA=T|||;VT=SNP
8	88986749	rs278894	G	T	100	PASS	AC=1021;AF=0.203874;AN=5008;NS=2504;DP=17539;EAS_AF=0.2897;AMR_AF=0.2651;AFR_AF=0.2973;EUR_AF=0.0775;SAS_AF=0.0757;AA=G|||;VT=SNP
8	88987396	rs278893	G	C	100	PASS	AC=1041;AF=0.207867;AN=5008;NS=2504;DP=16499;EAS_AF=0.3085;AMR_AF=0.2651;AFR_AF=0.298;EUR_AF=0.0775;SAS_AF=0.0757;AA=g|||;VT=SNP
8	88987569	rs34030179	A	G	100	PASS	AC=1165;AF=0.232628;AN=5008;NS=2504;DP=15808;EAS_AF=0.3591;AMR_AF=0.2493;AFR_AF=0.0946;EUR_AF=0.2058;SAS_AF=0.3047;AA=A|||;VT=SNP
8	88988180	rs34841713	C	T	100	PASS	AC=361;AF=0.0720847;AN=5008;NS=2504;DP=17420;EAS_AF=0.0804;AMR_AF=0.0922;AFR_AF=0.0038;EUR_AF=0.0676;SAS_AF=0.1462;AA=C|||;VT=SNP
8	88988299	rs11781084	C	G	100	PASS	AC=562;AF=0.11222;AN=5008;NS=2504;DP=17730;EAS_AF=0.2321;AMR_AF=0.1484;AFR_AF=0.025;EUR_AF=0.1233;SAS_AF=0.0695;AA=C|||;VT=SNP
8	88988854	rs80283016	A	G	100	PASS	AC=88;AF=0.0175719;AN=5008;NS=2504;DP=18271;EAS_AF=0.002;AMR_AF=0.0159;AFR_AF=0.0038;EUR_AF=0.0239;SAS_AF=0.047;AA=A|||;VT=SNP
8	88989037	rs278892	A	G	100	PASS	AC=1097;AF=0.21905;AN=5008;NS=2504;DP=18040;EAS_AF=0.3095;AMR_AF=0.2666;AFR_AF=0.3381;EUR_AF=0.0785;SAS_AF=0.0757;AA=G|||;VT=SNP
8	88989316	rs278891	T	C	100	PASS	AC=1041;AF=0.207867;AN=5008;NS=2504;DP=17042;EAS_AF=0.3085;AMR_AF=0.2637;AFR_AF=0.2988;EUR_AF=0.0775;SAS_AF=0.0757;AA=T|||;VT=SNP
8	88990028	rs278890	A	G	100	PASS	AC=1097;AF=0.21905;AN=5008;NS=2504;DP=18695;EAS_AF=0.3095;AMR_AF=0.2666;AFR_AF=0.3381;EUR_AF=0.0785;SAS_AF=0.0757;AA=G|||;VT=SNP
8	88990392	rs72675105	T	A	100	PASS	AC=642;AF=0.128195;AN=5008;NS=2504;DP=18488;EAS_AF=0.2817;AMR_AF=0.147;AFR_AF=0.0386;EUR_AF=0.1252;SAS_AF=0.0808;AA=t|||;VT=SNP
8	88990773	rs278888	G	A	100	PASS	AC=1014;AF=0.202476;AN=5008;NS=2504;DP=16702;EAS_AF=0.2897;AMR_AF=0.2622;AFR_AF=0.2935;EUR_AF=0.0775;SAS_AF=0.0757;AA=G|||;VT=SNP
8	88991359	rs35912163	G	A	100	PASS	AC=359;AF=0.0716853;AN=5008;NS=2504;DP=19734;EAS_AF=0.0794;AMR_AF=0.0922;AFR_AF=0.0038;EUR_AF=0.0676;SAS_AF=0.1452;AA=G|||;VT=SNP
8	88992511	rs278887	G	T	100	PASS	AC=3110;AF=0.621006;AN=5008;NS=2504;DP=18843;EAS_AF=0.7044;AMR_AF=0.6671;AFR_AF=0.5885;EUR_AF=0.5775;SAS_AF=0.591;AA=T|||;VT=SNP
8	88992790	rs278886	A	G	100	PASS	AC=1053;AF=0.210264;AN=5008;NS=2504;DP=19017;EAS_AF=0.3095;AMR_AF=0.2651;AFR_AF=0.3064;EUR_AF=0.0775;SAS_AF=0.0757;AA=A|||;VT=SNP
8	88993033	rs62524657	G	A	100	PASS	AC=560;AF=0.111821;AN=5008;NS=2504;DP=19703;EAS_AF=0.1111;AMR_AF=0.1009;AFR_AF=0.0552;EUR_AF=0.0805;SAS_AF=0.229;AA=G|||;VT=SNP
8	88994384	rs278885	A	G	100	PASS	AC=1156;AF=0.230831;AN=5008;NS=2504;DP=11159;EAS_AF=0.3095;AMR_AF=0.268;AFR_AF=0.3812;EUR_AF=0.0795;SAS_AF=0.0757;AA=G|||;VT=SNP
8	88996802	rs2616480	G	A	100	PASS	AC=586;AF=0.117013;AN=5008;NS=2504;DP=17945;EAS_AF=0.3095;AMR_AF=0.2104;AFR_AF=0.0182;EUR_AF=0.0437;SAS_AF=0.0613;AA=G|||;VT=SNP
8	88996985	rs2616481	T	G	100	PASS	AC=1156;AF=0.230831;AN=5008;NS=2504;DP=20672;EAS_AF=0.3105;AMR_AF=0.268;AFR_AF=0.3805;EUR_AF=0.0795;SAS_AF=0.0757;AA=G|||;VT=SNP
8	88997586	rs9642805	A	T	100	PASS	AC=377;AF=0.0752796;AN=5008;NS=2504;DP=16039;EAS_AF=0.0933;AMR_AF=0.0937;AFR_AF=0.0038;EUR_AF=0.0666;SAS_AF=0.1493;AA=A|||;VT=SNP
8	88997716	rs1477905	C	T	100	PASS	AC=1113;AF=0.222244;AN=5008;NS=2504;DP=16749;EAS_AF=0.3095;AMR_AF=0.2666;AFR_AF=0.3502;EUR_AF=0.0785;SAS_AF=0.0757;AA=T|||;VT=SNP
8	88998507	rs1023915	A	G	100	PASS	AC=1069;AF=0.213458;AN=5008;NS=2504;DP=16923;EAS_AF=0.3095;AMR_AF=0.2651;AFR_AF=0.3177;EUR_AF=0.0785;SAS_AF=0.0757;AA=A|||;VT=SNP
8	88998663	rs2169655	A	G	100	PASS	AC=1900;AF=0.379393;AN=5008;NS=2504;DP=16064;EAS_AF=0.3125;AMR_AF=0.4179;AFR_AF=0.4796;EUR_AF=0.3757;SAS_AF=0.2894;AA=G|||;VT=SNP
8	88999985	rs1031826	A	G	100	PASS	AC=1878;AF=0.375;AN=5008;NS=2504;DP=13741;EAS_AF=0.2927;AMR_AF=0.4179;AFR_AF=0.4788;EUR_AF=0.3748;SAS_AF=0.2894;AA=G|||;VT=SNP
8	89000798	rs2616484	A	G	100	PASS	AC=3073;AF=0.613618;AN=5008;NS=2504;DP=15930;EAS_AF=0.7004;AMR_AF=0.6643;AFR_AF=0.5703;EUR_AF=0.5686;SAS_AF=0.593;AA=G|||;VT=SNP
8	89001514	rs142042332	G	A	100	PASS	AC=129;AF=0.0257588;AN=5008;NS=2504;DP=17283;EAS_AF=0.0308;AMR_AF=0.0043;AFR_AF=0;EUR_AF=0.0129;SAS_AF=0.0838;AA=G|||;VT=SNP
8	89001891	rs2616485	C	T	100	PASS	AC=1149;AF=0.229433;AN=5008;NS=2504;DP=17429;EAS_AF=0.2897;AMR_AF=0.2709;AFR_AF=0.3903;EUR_AF=0.0795;SAS_AF=0.0746;AA=T|||;VT=SNP
8	89003632	rs12675751	T	C	100	PASS	AC=623;AF=0.124401;AN=5008;NS=2504;DP=18849;EAS_AF=0.2718;AMR_AF=0.1455;AFR_AF=0.0386;EUR_AF=0.1243;SAS_AF=0.0736;AA=T|||;VT=SNP
8	89006561	rs730317	T	G	100	PASS	AC=1111;AF=0.221845;AN=5008;NS=2504;DP=16871;EAS_AF=0.3145;AMR_AF=0.2608;AFR_AF=0.3449;EUR_AF=0.0825;SAS_AF=0.0757;AA=G|||;VT=SNP
8	89006607	rs730316	T	C	100	PASS	AC=1190;AF=0.23762;AN=5008;NS=2504;DP=17198;EAS_AF=0.3958;AMR_AF=0.2464;AFR_AF=0.087;EUR_AF=0.2058;SAS_AF=0.3047;AA=T|||;VT=SNP
8	89007235	rs2086052	G	A	100	PASS	AC=1037;AF=0.207069;AN=5008;NS=2504;DP=15800;EAS_AF=0.3145;AMR_AF=0.2579;AFR_AF=0.292;EUR_AF=0.0805;SAS_AF=0.0757;AA=G|||;VT=SNP
8	89007653	rs2616504	A	C	100	PASS	AC=604;AF=0.120607;AN=5008;NS=2504;DP=16240;EAS_AF=0.3145;AMR_AF=0.2075;AFR_AF=0.0182;EUR_AF=0.0487;SAS_AF=0.0716;AA=N|||;VT=SNP
8	89007711	rs4961073	A	G	100	PASS	AC=359;AF=0.0716853;AN=5008;NS=2504;DP=16906;EAS_AF=0.0794;AMR_AF=0.0937;AFR_AF=0.0038;EUR_AF=0.0676;SAS_AF=0.1442;AA=A|||;VT=SNP
8	89008059	rs2616503	T	C	100	PASS	AC=1579;AF=0.315296;AN=5008;NS=2504;DP=18471;EAS_AF=0.4385;AMR_AF=0.3559;AFR_AF=0.3215;EUR_AF=0.163;SAS_AF=0.3078;AA=T|||;VT=SNP
8	89011448	rs6469158	C	T	100	PASS	AC=3050;AF=0.609026;AN=5008;NS=2504;DP=15589;EAS_AF=0.6736;AMR_AF=0.6614;AFR_AF=0.5991;EUR_AF=0.5716;SAS_AF=0.5573;AA=T|||;VT=SNP
8	89014455	rs2664363	T	C	100	PASS	AC=1146;AF=0.228834;AN=5008;NS=2504;DP=18493;EAS_AF=0.2887;AMR_AF=0.2651;AFR_AF=0.3911;EUR_AF=0.0805;SAS_AF=0.0746;AA=C|||;VT=SNP
8	89017568	rs2664364	A	G	100	PASS	AC=3627;AF=0.724241;AN=5008;NS=2504;DP=20202;EAS_AF=0.6895;AMR_AF=0.7824;AFR_AF=0.8147;EUR_AF=0.6978;SAS_AF=0.6237;AA=G|||;VT=SNP
8	89018125	rs2616510	A	C	100	PASS	AC=1685;AF=0.336462;AN=5008;NS=2504;DP=17331;EAS_AF=0.2937;AMR_AF=0.3818;AFR_AF=0.6241;EUR_AF=0.1948;SAS_AF=0.1053;AA=C|||;VT=SNP
8	89018566	rs2664365	G	A	100	PASS	AC=1683;AF=0.336062;AN=5008;NS=2504;DP=18522;EAS_AF=0.2937;AMR_AF=0.3833;AFR_AF=0.6225;EUR_AF=0.1948;SAS_AF=0.1043;AA=A|||;VT=SNP
8	89019298	rs1961470	C	T	100	PASS	AC=1053;AF=0.210264;AN=5008;NS=2504;DP=20117;EAS_AF=0.2887;AMR_AF=0.2579;AFR_AF=0.3253;EUR_AF=0.0795;SAS_AF=0.0746;AA=T|||;VT=SNP
8	89019419	rs1961469	A	G	100	PASS	AC=983;AF=0.196286;AN=5008;NS=2504;DP=18652;EAS_AF=0.2887;AMR_AF=0.255;AFR_AF=0.2738;EUR_AF=0.0795;SAS_AF=0.0746;AA=A|||;VT=SNP
8	89020945	rs56801608	C	T	100	PASS	AC=1156;AF=0.230831;AN=5008;NS=2504;DP=18097;EAS_AF=0.2887;AMR_AF=0.268;AFR_AF=0.3971;EUR_AF=0.0805;SAS_AF=0.0746;AA=T|||;VT=SNP
8	89021223	rs72675113	A	G	100	PASS	AC=719;AF=0.14357;AN=5008;NS=2504;DP=18463;EAS_AF=0.004;AMR_AF=0.1542;AFR_AF=0.0787;EUR_AF=0.2992;SAS_AF=0.2076;AA=A|||;VT=SNP
8	89021297	rs55792056	A	C	100	PASS	AC=1007;AF=0.201078;AN=5008;NS=2504;DP=19694;EAS_AF=0.2887;AMR_AF=0.2565;AFR_AF=0.2912;EUR_AF=0.0795;SAS_AF=0.0746;AA=A|||;VT=SNP
8	89023595	rs113216168	C	A	100	PASS	AC=612;AF=0.122204;AN=5008;NS=2504;DP=15556;EAS_AF=0.2708;AMR_AF=0.1455;AFR_AF=0.0371;EUR_AF=0.1213;SAS_AF=0.0685;AA=C|||;VT=SNP
8	89024840	rs2664366	T	C	100	PASS	AC=3617;AF=0.722244;AN=5008;NS=2504;DP=16494;EAS_AF=0.6796;AMR_AF=0.7911;AFR_AF=0.8411;EUR_AF=0.6909;SAS_AF=0.589;AA=C|||;VT=SNP
8	89029361	rs75919427	A	T	100	PASS	AC=221;AF=0.0441294;AN=5008;NS=2504;DP=17002;EAS_AF=0.003;AMR_AF=0.0519;AFR_AF=0.0091;EUR_AF=0.1004;SAS_AF=0.0706;AA=A|||;VT=SNP
8	89030307	rs72675116	C	A	100	PASS	AC=516;AF=0.103035;AN=5008;NS=2504;DP=17269;EAS_AF=0.247;AMR_AF=0.062;AFR_AF=0.0303;EUR_AF=0.1203;SAS_AF=0.0644;AA=C|||;VT=SNP
8	89030490	rs17718917	A	G	100	PASS	AC=250;AF=0.0499201;AN=5008;NS=2504;DP=16601;EAS_AF=0.0258;AMR_AF=0.0245;AFR_AF=0.003;EUR_AF=0.0815;SAS_AF=0.1237;AA=A|||;VT=SNP
8	89032160	rs2616502	T	G	100	PASS	AC=1144;AF=0.228435;AN=5008;NS=2504;DP=16429;EAS_AF=0.2907;AMR_AF=0.2666;AFR_AF=0.3812;EUR_AF=0.0815;SAS_AF=0.0818;AA=t|||;VT=SNP
8	89033608	rs80295339	G	A	100	PASS	AC=112;AF=0.0223642;AN=5008;NS=2504;DP=18342;EAS_AF=0.002;AMR_AF=0.0231;AFR_AF=0.0045;EUR_AF=0.0368;SAS_AF=0.0521;AA=G|||;VT=SNP
8	89033615	rs1477907	T	C	100	PASS	AC=1087;AF=0.217053;AN=5008;NS=2504;DP=18680;EAS_AF=0.3105;AMR_AF=0.3429;AFR_AF=0.2814;EUR_AF=0.0825;SAS_AF=0.0828;AA=T|||;VT=SNP
8	89035664	rs16876790	T	A	100	PASS	AC=1398;AF=0.279153;AN=5008;NS=2504;DP=20927;EAS_AF=0.0129;AMR_AF=0.2767;AFR_AF=0.3888;EUR_AF=0.4046;SAS_AF=0.2781;AA=A|||;VT=SNP
8	89036579	rs2616483	T	C	100	PASS	AC=2288;AF=0.456869;AN=5008;NS=2504;DP=18293;EAS_AF=0.3194;AMR_AF=0.5346;AFR_AF=0.6293;EUR_AF=0.4284;SAS_AF=0.3395;AA=G|||;VT=SNP
8	89036719	rs2616482	A	G	100	PASS	AC=2374;AF=0.474042;AN=5008;NS=2504;DP=18285;EAS_AF=0.3194;AMR_AF=0.5432;AFR_AF=0.6868;EUR_AF=0.4324;SAS_AF=0.3395;AA=G|||;VT=SNP
8	89037718	rs2616501	A	C	100	PASS	AC=1803;AF=0.360024;AN=5008;NS=2504;DP=15259;EAS_AF=0.3899;AMR_AF=0.4582;AFR_AF=0.4849;EUR_AF=0.1988;SAS_AF=0.2566;AA=C|||;VT=SNP
8	89041070	rs2664367	C	T	100	PASS	AC=2410;AF=0.48123;AN=5008;NS=2504;DP=15918;EAS_AF=0.3671;AMR_AF=0.5317;AFR_AF=0.5514;EUR_AF=0.4801;SAS_AF=0.4693;AA=T|||;VT=SNP
8	89041596	rs2616500	A	G	100	PASS	AC=1796;AF=0.358626;AN=5008;NS=2504;DP=18008;EAS_AF=0.3909;AMR_AF=0.4568;AFR_AF=0.4834;EUR_AF=0.1968;SAS_AF=0.2536;AA=G|||;VT=SNP
8	89042888	rs2616499	C	T	100	PASS	AC=3170;AF=0.632987;AN=5008;NS=2504;DP=16174;EAS_AF=0.6677;AMR_AF=0.6816;AFR_AF=0.6369;EUR_AF=0.6123;SAS_AF=0.5787;AA=T|||;VT=SNP
8	89045674	rs2664368	T	C	100	PASS	AC=1785;AF=0.35643;AN=5008;NS=2504;DP=10861;EAS_AF=0.3879;AMR_AF=0.4568;AFR_AF=0.4818;EUR_AF=0.1968;SAS_AF=0.2474;AA=T|||;VT=SNP
8	89045889	rs2616498	C	T	100	PASS	AC=3106;AF=0.620208;AN=5008;NS=2504;DP=11952;EAS_AF=0.6677;AMR_AF=0.6772;AFR_AF=0.5885;EUR_AF=0.6133;SAS_AF=0.5808;AA=T|||;VT=SNP
8	89046119	rs10106275	G	A	100	PASS	AC=1543;AF=0.308107;AN=5008;NS=2504;DP=16313;EAS_AF=0.2798;AMR_AF=0.245;AFR_AF=0.2005;EUR_AF=0.4682;SAS_AF=0.363;AA=G|||;VT=SNP
8	89046557	rs28715922	C	T	100	PASS	AC=449;AF=0.0896565;AN=5008;NS=2504;DP=18855;EAS_AF=0.0169;AMR_AF=0.1081;AFR_AF=0.1256;EUR_AF=0.1153;SAS_AF=0.0767;AA=C|||;VT=SNP
8	89046746	rs1031827	G	T	100	PASS	AC=1480;AF=0.295527;AN=5008;NS=2504;DP=19255;EAS_AF=0.3601;AMR_AF=0.3487;AFR_AF=0.3911;EUR_AF=0.1451;SAS_AF=0.2168;AA=G|||;VT=SNP
8	89049531	rs2664369	G	T	100	PASS	AC=3005;AF=0.60004;AN=5008;NS=2504;DP=17610;EAS_AF=0.6667;AMR_AF=0.6686;AFR_AF=0.5182;EUR_AF=0.6123;SAS_AF=0.5808;AA=G|||;VT=SNP
8	89051297	rs2664370	C	T	100	PASS	AC=2964;AF=0.591853;AN=5008;NS=2504;DP=15774;EAS_AF=0.6667;AMR_AF=0.6599;AFR_AF=0.5461;EUR_AF=0.5716;SAS_AF=0.5491;AA=T|||;VT=SNP
8	89055775	rs28988871	T	C	100	PASS	AC=135;AF=0.0269569;AN=5008;NS=2504;DP=18479;EAS_AF=0.005;AMR_AF=0.0115;AFR_AF=0.0008;EUR_AF=0.0338;SAS_AF=0.089;AA=T|||;VT=SNP
8	89056569	rs10097366	G	A	100	PASS	AC=1110;AF=0.221645;AN=5008;NS=2504;DP=18705;EAS_AF=0.2897;AMR_AF=0.1859;AFR_AF=0.1861;EUR_AF=0.2555;SAS_AF=0.1902;AA=G|||;VT=SNP
8	89056962	rs2664371	T	A	100	PASS	AC=3499;AF=0.698682;AN=5008;NS=2504;DP=17279;EAS_AF=0.6875;AMR_AF=0.7752;AFR_AF=0.7148;EUR_AF=0.6909;SAS_AF=0.6421;AA=T|||;VT=SNP
8	89061010	rs62525862	A	G	100	PASS	AC=363;AF=0.072484;AN=5008;NS=2504;DP=18785;EAS_AF=0.0179;AMR_AF=0.1066;AFR_AF=0.0076;EUR_AF=0.172;SAS_AF=0.09;AA=A|||;VT=SNP
8	89061284	rs2616497	G	T	100	PASS	AC=1338;AF=0.267173;AN=5008;NS=2504;DP=16643;EAS_AF=0.3641;AMR_AF=0.3458;AFR_AF=0.2821;EUR_AF=0.1441;SAS_AF=0.2178;AA=G|||;VT=SNP
8	89061298	rs2616496	G	A	100	PASS	AC=2848;AF=0.56869;AN=5008;NS=2504;DP=16867;EAS_AF=0.6815;AMR_AF=0.6254;AFR_AF=0.6914;EUR_AF=0.4056;SAS_AF=0.4141;AA=A|||;VT=SNP
8	89061424	rs2664372	C	G	100	PASS	AC=2831;AF=0.565296;AN=5008;NS=2504;DP=16922;EAS_AF=0.6825;AMR_AF=0.6239;AFR_AF=0.6755;EUR_AF=0.4066;SAS_AF=0.4172;AA=G|||;VT=SNP
8	89061888	rs2664373	T	C	100	PASS	AC=3902;AF=0.779153;AN=5008;NS=2504;DP=18583;EAS_AF=0.7004;AMR_AF=0.8098;AFR_AF=0.9244;EUR_AF=0.7475;SAS_AF=0.6748;AA=C|||;VT=SNP
8	89063755	rs28531917	G	C	100	PASS	AC=1113;AF=0.222244;AN=5008;NS=2504;DP=15798;EAS_AF=0.2907;AMR_AF=0.1844;AFR_AF=0.1861;EUR_AF=0.2555;SAS_AF=0.1933;AA=G|||;VT=SNP
8	89071085	rs75511850	G	A	100	PASS	AC=516;AF=0.103035;AN=5008;NS=2504;DP=17965;EAS_AF=0.2728;AMR_AF=0.1282;AFR_AF=0.0151;EUR_AF=0.0706;SAS_AF=0.0624;AA=G|||;VT=SNP
8	89073043	rs1477909	T	G	100	PASS	AC=1639;AF=0.327276;AN=5008;NS=2504;DP=18146;EAS_AF=0.4117;AMR_AF=0.438;AFR_AF=0.4236;EUR_AF=0.1461;SAS_AF=0.2178;AA=T|||;VT=SNP
8	89073084	rs1477908	A	G	100	PASS	AC=1478;AF=0.295128;AN=5008;NS=2504;DP=18642;EAS_AF=0.4117;AMR_AF=0.428;AFR_AF=0.3094;EUR_AF=0.1461;SAS_AF=0.2147;AA=A|||;VT=SNP
8	89073948	rs59726417	T	G	100	PASS	AC=548;AF=0.109425;AN=5008;NS=2504;DP=18154;EAS_AF=0.2778;AMR_AF=0.134;AFR_AF=0.0227;EUR_AF=0.0755;SAS_AF=0.0706;AA=T|||;VT=SNP
8	89075226	rs10103111	C	T	100	PASS	AC=928;AF=0.185304;AN=5008;NS=2504;DP=15561;EAS_AF=0.0179;AMR_AF=0.1614;AFR_AF=0.3419;EUR_AF=0.2256;SAS_AF=0.1217;AA=C|||;VT=SNP
8	89075979	rs1824717	T	C	100	PASS	AC=2825;AF=0.564097;AN=5008;NS=2504;DP=17355;EAS_AF=0.6915;AMR_AF=0.6412;AFR_AF=0.4637;EUR_AF=0.5139;SAS_AF=0.5654;AA=T|||;VT=SNP
8	89076068	rs1382101	C	A	100	PASS	AC=2809;AF=0.560903;AN=5008;NS=2504;DP=19095;EAS_AF=0.6875;AMR_AF=0.6398;AFR_AF=0.4735;EUR_AF=0.5099;SAS_AF=0.545;AA=A|||;VT=SNP
8	89079023	rs2616493	G	T	100	PASS	AC=3820;AF=0.76278;AN=5008;NS=2504;DP=16037;EAS_AF=0.7054;AMR_AF=0.8055;AFR_AF=0.8752;EUR_AF=0.7386;SAS_AF=0.6646;AA=T|||;VT=SNP
8	89080321	rs2664343	G	A	100	PASS	AC=3810;AF=0.760783;AN=5008;NS=2504;DP=17399;EAS_AF=0.7063;AMR_AF=0.8055;AFR_AF=0.8593;EUR_AF=0.7455;SAS_AF=0.6677;AA=A|||;VT=SNP
8	89080413	rs72675130	G	A	100	PASS	AC=277;AF=0.0553115;AN=5008;NS=2504;DP=16945;EAS_AF=0.0149;AMR_AF=0.0893;AFR_AF=0.0038;EUR_AF=0.1173;SAS_AF=0.0787;AA=G|||;VT=SNP
8	89080494	rs2664344	C	G	100	PASS	AC=2843;AF=0.567692;AN=5008;NS=2504;DP=16735;EAS_AF=0.6984;AMR_AF=0.634;AFR_AF=0.618;EUR_AF=0.4543;SAS_AF=0.4346;AA=C|||;VT=SNP
8	89080615	rs2664345	G	A	100	PASS	AC=3812;AF=0.761182;AN=5008;NS=2504;DP=15227;EAS_AF=0.7063;AMR_AF=0.8055;AFR_AF=0.8593;EUR_AF=0.7455;SAS_AF=0.6697;AA=A|||;VT=SNP
8	89081117	rs2616492	C	T	100	PASS	AC=3837;AF=0.766174;AN=5008;NS=2504;DP=15386;EAS_AF=0.7063;AMR_AF=0.8084;AFR_AF=0.8767;EUR_AF=0.7455;SAS_AF=0.6697;AA=c|||;VT=SNP
8	89081238	rs10098052	G	A	100	PASS	AC=558;AF=0.111422;AN=5008;NS=2504;DP=16908;EAS_AF=0.0149;AMR_AF=0.1066;AFR_AF=0.202;EUR_AF=0.1213;SAS_AF=0.0818;AA=G|||;VT=SNP
8	89081273	rs2616491	T	C	100	PASS	AC=3846;AF=0.767971;AN=5008;NS=2504;DP=18057;EAS_AF=0.7063;AMR_AF=0.8112;AFR_AF=0.8812;EUR_AF=0.7455;SAS_AF=0.6708;AA=C|||;VT=SNP
8	89081440	rs2664346	C	T	100	PASS	AC=3849;AF=0.76857;AN=5008;NS=2504;DP=18819;EAS_AF=0.7063;AMR_AF=0.8098;AFR_AF=0.8843;EUR_AF=0.7455;SAS_AF=0.6708;AA=T|||;VT=SNP
8	89081541	rs2664347	A	T	100	PASS	AC=3813;AF=0.761382;AN=5008;NS=2504;DP=19472;EAS_AF=0.7063;AMR_AF=0.8098;AFR_AF=0.857;EUR_AF=0.7455;SAS_AF=0.6708;AA=T|||;VT=SNP
8	89081730	rs2616490	T	C	100	PASS	AC=2817;AF=0.5625;AN=5008;NS=2504;DP=18942;EAS_AF=0.6905;AMR_AF=0.6441;AFR_AF=0.466;EUR_AF=0.5169;SAS_AF=0.5501;AA=T|||;VT=SNP;EX_TARGET
8	89082431	rs2616489	T	C	100	PASS	AC=1558;AF=0.311102;AN=5008;NS=2504;DP=16691;EAS_AF=0.4137;AMR_AF=0.4798;AFR_AF=0.2663;EUR_AF=0.2286;SAS_AF=0.2311;AA=T|||;VT=SNP
8	89082769	rs80290929	C	T	100	PASS	AC=418;AF=0.0834665;AN=5008;NS=2504;DP=18080;EAS_AF=0.2411;AMR_AF=0.0447;AFR_AF=0.0144;EUR_AF=0.0696;SAS_AF=0.0562;AA=C|||;VT=SNP
8	89083083	rs2664348	C	T	100	PASS	AC=3048;AF=0.608626;AN=5008;NS=2504;DP=16305;EAS_AF=0.6905;AMR_AF=0.6542;AFR_AF=0.6369;EUR_AF=0.5159;SAS_AF=0.5491;AA=T|||;VT=SNP
8	89083979	rs2616488	A	G	100	PASS	AC=1455;AF=0.290535;AN=5008;NS=2504;DP=17323;EAS_AF=0.3929;AMR_AF=0.3775;AFR_AF=0.2542;EUR_AF=0.2237;SAS_AF=0.2413;AA=A|||;VT=SNP
8	89084284	rs2616487	C	T	100	PASS	AC=4349;AF=0.868411;AN=5008;NS=2504;DP=18624;EAS_AF=0.9613;AMR_AF=0.8026;AFR_AF=0.9902;EUR_AF=0.6581;SAS_AF=0.8712;AA=T|||;VT=SNP
8	89084691	rs6469206	T	G	100	PASS	AC=2614;AF=0.521965;AN=5008;NS=2504;DP=19638;EAS_AF=0.4544;AMR_AF=0.4813;AFR_AF=0.5817;EUR_AF=0.4165;SAS_AF=0.6483;AA=T|||;VT=SNP
8	89084837	rs7826929	A	G	100	PASS	AC=1062;AF=0.212061;AN=5008;NS=2504;DP=19076;EAS_AF=0.0962;AMR_AF=0.3141;AFR_AF=0.2632;EUR_AF=0.1183;SAS_AF=0.2863;AA=A|||;VT=SNP
8	89087045	rs3739382	G	A	100	PASS	AC=378;AF=0.0754792;AN=5008;NS=2504;DP=17484;EAS_AF=0.2034;AMR_AF=0.0187;AFR_AF=0.0257;EUR_AF=0.0606;SAS_AF=0.0665;AA=G|||;VT=SNP
8	89087218	rs3739381	T	C	100	PASS	AC=390;AF=0.0778754;AN=5008;NS=2504;DP=18031;EAS_AF=0.0327;AMR_AF=0.1542;AFR_AF=0.1362;EUR_AF=0.0239;SAS_AF=0.047;AA=T|||;VT=SNP
8	89087358	rs2054415	C	A	100	PASS	AC=404;AF=0.0806709;AN=5008;NS=2504;DP=15584;EAS_AF=0.2054;AMR_AF=0.0187;AFR_AF=0.0333;EUR_AF=0.0616;SAS_AF=0.0798;AA=C|||;VT=SNP
8	89087367	rs2054414	C	A	100	PASS	AC=847;AF=0.169129;AN=5008;NS=2504;DP=15965;EAS_AF=0.2063;AMR_AF=0.1326;AFR_AF=0.084;EUR_AF=0.2117;SAS_AF=0.228;AA=C|||;VT=SNP
8	89087496	rs28991882	G	C	100	PASS	AC=385;AF=0.076877;AN=5008;NS=2504;DP=17541;EAS_AF=0.0327;AMR_AF=0.1499;AFR_AF=0.1346;EUR_AF=0.0239;SAS_AF=0.047;AA=G|||;VT=SNP
8	89087506	rs28991881	C	A	100	PASS	AC=385;AF=0.076877;AN=5008;NS=2504;DP=17399;EAS_AF=0.0327;AMR_AF=0.1499;AFR_AF=0.1346;EUR_AF=0.0239;SAS_AF=0.047;AA=C|||;VT=SNP
8	89087904	rs28725286	T	G	100	PASS	AC=871;AF=0.173922;AN=5008;NS=2504;DP=13517;EAS_AF=0.2024;AMR_AF=0.1744;AFR_AF=0.1195;EUR_AF=0.1968;SAS_AF=0.1943;AA=T|||;VT=SNP
8	89088009	rs2616506	A	G	100	PASS	AC=2456;AF=0.490415;AN=5008;NS=2504;DP=14034;EAS_AF=0.6379;AMR_AF=0.4107;AFR_AF=0.5348;EUR_AF=0.3807;SAS_AF=0.4479;AA=A|||;VT=SNP
8	89088470	rs28991878	A	G	100	PASS	AC=376;AF=0.0750799;AN=5008;NS=2504;DP=17426;EAS_AF=0.0238;AMR_AF=0.1513;AFR_AF=0.1354;EUR_AF=0.0239;SAS_AF=0.045;AA=A|||;VT=SNP
8	89089035	rs11785236	A	G	100	PASS	AC=1270;AF=0.253594;AN=5008;NS=2504;DP=17156;EAS_AF=0.2143;AMR_AF=0.2406;AFR_AF=0.152;EUR_AF=0.34;SAS_AF=0.3517;AA=A|||;VT=SNP
8	89089282	rs2664349	G	A	100	PASS	AC=3336;AF=0.666134;AN=5008;NS=2504;DP=18263;EAS_AF=0.7629;AMR_AF=0.6095;AFR_AF=0.6884;EUR_AF=0.6412;SAS_AF=0.6022;AA=A|||;VT=SNP
8	89089426	rs10504853	T	C	100	PASS	AC=769;AF=0.153554;AN=5008;NS=2504;DP=19399;EAS_AF=0.2133;AMR_AF=0.1729;AFR_AF=0.0318;EUR_AF=0.1968;SAS_AF=0.1984;AA=T|||;VT=SNP
8	89089635	rs2664350	C	G	100	PASS	AC=1053;AF=0.210264;AN=5008;NS=2504;DP=18624;EAS_AF=0.3512;AMR_AF=0.1066;AFR_AF=0.2814;EUR_AF=0.1163;SAS_AF=0.1391;AA=C|||;VT=SNP
8	89090700	rs10504852	G	T	100	PASS	AC=1210;AF=0.241613;AN=5008;NS=2504;DP=17890;EAS_AF=0.1875;AMR_AF=0.245;AFR_AF=0.1392;EUR_AF=0.336;SAS_AF=0.3364;AA=G|||;VT=SNP
8	89090882	rs62525891	C	T	100	PASS	AC=643;AF=0.128395;AN=5008;NS=2504;DP=18064;EAS_AF=0.125;AMR_AF=0.1326;AFR_AF=0.118;EUR_AF=0.1759;SAS_AF=0.0941;AA=C|||;VT=SNP
8	89091272	rs17663841	T	C	100	PASS	AC=682;AF=0.136182;AN=5008;NS=2504;DP=19527;EAS_AF=0.129;AMR_AF=0.1628;AFR_AF=0.0628;EUR_AF=0.2396;SAS_AF=0.1176;AA=T|||;VT=SNP
8	89091412	rs17720271	C	A	100	PASS	AC=681;AF=0.135982;AN=5008;NS=2504;DP=20883;EAS_AF=0.126;AMR_AF=0.1614;AFR_AF=0.0673;EUR_AF=0.2376;SAS_AF=0.1166;AA=C|||;VT=SNP
8	89092101	rs977231	T	C	100	PASS	AC=2543;AF=0.507788;AN=5008;NS=2504;DP=20358;EAS_AF=0.6409;AMR_AF=0.4251;AFR_AF=0.5507;EUR_AF=0.3877;SAS_AF=0.4949;AA=T|||;VT=SNP
8	89092757	rs2664351	G	A	100	PASS	AC=1544;AF=0.308307;AN=5008;NS=2504;DP=15116;EAS_AF=0.4544;AMR_AF=0.2723;AFR_AF=0.4236;EUR_AF=0.1282;SAS_AF=0.2127;AA=g|||;VT=SNP
8	89093298	rs2664352	T	C	100	PASS	AC=2546;AF=0.508387;AN=5008;NS=2504;DP=17570;EAS_AF=0.5823;AMR_AF=0.4957;AFR_AF=0.5681;EUR_AF=0.4682;SAS_AF=0.4018;AA=T|||;VT=SNP
8	89093395	rs2664353	G	A	100	PASS	AC=2527;AF=0.504593;AN=5008;NS=2504;DP=18611;EAS_AF=0.5833;AMR_AF=0.4928;AFR_AF=0.5567;EUR_AF=0.4662;SAS_AF=0.4008;AA=G|||;VT=SNP
8	89094782	rs2248057	C	G	100	PASS	AC=2529;AF=0.504992;AN=5008;NS=2504;DP=14100;EAS_AF=0.5833;AMR_AF=0.4928;AFR_AF=0.5575;EUR_AF=0.4662;SAS_AF=0.4018;AA=C|||;VT=SNP
8	89095141	rs11782395	C	A	100	PASS	AC=851;AF=0.169928;AN=5008;NS=2504;DP=11709;EAS_AF=0.1796;AMR_AF=0.1916;AFR_AF=0.0923;EUR_AF=0.2217;SAS_AF=0.1963;AA=C|||;VT=SNP
8	89095275	rs2664354	T	C	100	PASS	AC=2550;AF=0.509185;AN=5008;NS=2504;DP=11503;EAS_AF=0.5833;AMR_AF=0.4957;AFR_AF=0.5688;EUR_AF=0.4702;SAS_AF=0.4018;AA=T|||;VT=SNP
8	89095623	rs78174400	A	C	100	PASS	AC=316;AF=0.063099;AN=5008;NS=2504;DP=14853;EAS_AF=0.002;AMR_AF=0.0893;AFR_AF=0.0234;EUR_AF=0.1382;SAS_AF=0.0838;AA=A|||;VT=SNP
8	89096765	rs2664355	A	G	100	PASS	AC=2551;AF=0.509385;AN=5008;NS=2504;DP=16593;EAS_AF=0.6409;AMR_AF=0.4236;AFR_AF=0.5522;EUR_AF=0.3897;SAS_AF=0.5;AA=A|||;VT=SNP
8	89096816	rs2616511	C	G	100	PASS	AC=1625;AF=0.324481;AN=5008;NS=2504;DP=17036;EAS_AF=0.4563;AMR_AF=0.3199;AFR_AF=0.3253;EUR_AF=0.2316;SAS_AF=0.2863;AA=C|||;VT=SNP
8	89098320	rs2664357	T	C	100	PASS	AC=1865;AF=0.372404;AN=5008;NS=2504;DP=16201;EAS_AF=0.4593;AMR_AF=0.3617;AFR_AF=0.4463;EUR_AF=0.2674;SAS_AF=0.2986;AA=T|||;VT=SNP
8	89099396	rs1477916	A	T	100	PASS	AC=2560;AF=0.511182;AN=5008;NS=2504;DP=18317;EAS_AF=0.5833;AMR_AF=0.4928;AFR_AF=0.5817;EUR_AF=0.4652;SAS_AF=0.4018;AA=A|||;VT=SNP
8	89099547	rs17664125	T	C	100	PASS	AC=698;AF=0.139377;AN=5008;NS=2504;DP=19124;EAS_AF=0.127;AMR_AF=0.1643;AFR_AF=0.0787;EUR_AF=0.2396;SAS_AF=0.1135;AA=T|||;VT=SNP
8	89102977	rs12542125	T	G	100	PASS	AC=2085;AF=0.416334;AN=5008;NS=2504;DP=15577;EAS_AF=0.4742;AMR_AF=0.389;AFR_AF=0.292;EUR_AF=0.5417;SAS_AF=0.4151;AA=T|||;VT=SNP
8	89103325	rs1382104	C	T	100	PASS	AC=3557;AF=0.710264;AN=5008;NS=2504;DP=16369;EAS_AF=0.7093;AMR_AF=0.6715;AFR_AF=0.8684;EUR_AF=0.5586;SAS_AF=0.681;AA=c|||;VT=SNP
8	89104400	rs12675659	A	G	100	PASS	AC=500;AF=0.0998403;AN=5008;NS=2504;DP=18579;EAS_AF=0.1835;AMR_AF=0.0259;AFR_AF=0.1188;EUR_AF=0.0586;SAS_AF=0.0828;AA=A|||;VT=SNP
8	89104979	rs28906391	T	C	100	PASS	AC=757;AF=0.151158;AN=5008;NS=2504;DP=16408;EAS_AF=0.0446;AMR_AF=0.2046;AFR_AF=0.1891;EUR_AF=0.1481;SAS_AF=0.1748;AA=T|||;VT=SNP
8	89105144	rs28906390	T	C	100	PASS	AC=743;AF=0.148363;AN=5008;NS=2504;DP=16458;EAS_AF=0.125;AMR_AF=0.1744;AFR_AF=0.0688;EUR_AF=0.2624;SAS_AF=0.1442;AA=T|||;VT=SNP
8	89106660	rs57235514	T	C	100	PASS	AC=852;AF=0.170128;AN=5008;NS=2504;DP=10523;EAS_AF=0.124;AMR_AF=0.1671;AFR_AF=0.174;EUR_AF=0.2475;SAS_AF=0.135;AA=C|||;VT=SNP
8	89106669	rs17720759	T	C	100	PASS	AC=853;AF=0.170327;AN=5008;NS=2504;DP=10397;EAS_AF=0.124;AMR_AF=0.1671;AFR_AF=0.1747;EUR_AF=0.2475;SAS_AF=0.135;AA=T|||;VT=SNP
8	89106786	rs17664373	T	A	100	PASS	AC=2511;AF=0.501398;AN=5008;NS=2504;DP=10252;EAS_AF=0.3542;AMR_AF=0.4841;AFR_AF=0.5976;EUR_AF=0.5348;SAS_AF=0.501;AA=A|||;VT=SNP
8	89106872	rs17664391	A	C	100	PASS	AC=875;AF=0.17472;AN=5008;NS=2504;DP=11492;EAS_AF=0.127;AMR_AF=0.1888;AFR_AF=0.1755;EUR_AF=0.2485;SAS_AF=0.137;AA=C|||;VT=SNP
8	89107212	rs16878008	G	C	100	PASS	AC=497;AF=0.0992412;AN=5008;NS=2504;DP=15423;EAS_AF=0.1845;AMR_AF=0.0259;AFR_AF=0.1021;EUR_AF=0.0646;SAS_AF=0.0951;AA=G|||;VT=SNP
8	89108432	rs2169656	T	C	100	PASS	AC=1585;AF=0.316494;AN=5008;NS=2504;DP=15076;EAS_AF=0.4514;AMR_AF=0.3199;AFR_AF=0.2897;EUR_AF=0.2326;SAS_AF=0.2975;AA=T|||;VT=SNP
8	89109298	rs1351058	G	A	100	PASS	AC=1943;AF=0.387979;AN=5008;NS=2504;DP=15493;EAS_AF=0.1696;AMR_AF=0.4539;AFR_AF=0.4266;EUR_AF=0.4791;SAS_AF=0.4202;AA=A|||;VT=SNP
8	89109741	rs58021485	T	C	100	PASS	AC=731;AF=0.145966;AN=5008;NS=2504;DP=13895;EAS_AF=0.1349;AMR_AF=0.183;AFR_AF=0.062;EUR_AF=0.2505;SAS_AF=0.137;AA=C|||;VT=SNP
8	89110193	rs9771895	A	G	100	PASS	AC=1965;AF=0.392372;AN=5008;NS=2504;DP=15857;EAS_AF=0.1845;AMR_AF=0.4539;AFR_AF=0.4281;EUR_AF=0.4791;SAS_AF=0.4254;AA=G|||;VT=SNP
8	89110366	rs62525895	A	C	100	PASS	AC=877;AF=0.17512;AN=5008;NS=2504;DP=21593;EAS_AF=0.1359;AMR_AF=0.1902;AFR_AF=0.1679;EUR_AF=0.2505;SAS_AF=0.137;AA=A|||;VT=SNP
8	89110988	rs62525896	A	C	100	PASS	AC=876;AF=0.17492;AN=5008;NS=2504;DP=14035;EAS_AF=0.1349;AMR_AF=0.1902;AFR_AF=0.1679;EUR_AF=0.2505;SAS_AF=0.137;AA=C|||;VT=SNP
8	89111821	rs10504851	A	G	100	PASS	AC=723;AF=0.144369;AN=5008;NS=2504;DP=14532;EAS_AF=0.1349;AMR_AF=0.183;AFR_AF=0.056;EUR_AF=0.2505;SAS_AF=0.137;AA=A|||;VT=SNP
8	89111991	rs10504850	T	C	100	PASS	AC=875;AF=0.17472;AN=5008;NS=2504;DP=18169;EAS_AF=0.1349;AMR_AF=0.1902;AFR_AF=0.1679;EUR_AF=0.2505;SAS_AF=0.136;AA=C|||;VT=SNP
8	89112389	rs62525932	G	C	100	PASS	AC=729;AF=0.145567;AN=5008;NS=2504;DP=19929;EAS_AF=0.1349;AMR_AF=0.183;AFR_AF=0.0613;EUR_AF=0.2505;SAS_AF=0.136;AA=C|||;VT=SNP
8	89113251	rs60504591	C	T	100	PASS	AC=730;AF=0.145767;AN=5008;NS=2504;DP=13049;EAS_AF=0.1359;AMR_AF=0.183;AFR_AF=0.0605;EUR_AF=0.2505;SAS_AF=0.137;AA=C|||;VT=SNP
8	89113366	rs28649476	A	T	100	PASS	AC=789;AF=0.157548;AN=5008;NS=2504;DP=12034;EAS_AF=0.1915;AMR_AF=0.1974;AFR_AF=0.0303;EUR_AF=0.2296;SAS_AF=0.1922;AA=A|||;VT=SNP
8	89113656	rs28679683	A	T	100	PASS	AC=808;AF=0.161342;AN=5008;NS=2504;DP=17143;EAS_AF=0.1915;AMR_AF=0.1988;AFR_AF=0.0424;EUR_AF=0.2296;SAS_AF=0.1943;AA=A|||;VT=SNP
8	89113713	rs57289685	T	C	100	PASS	AC=737;AF=0.147165;AN=5008;NS=2504;DP=17621;EAS_AF=0.1359;AMR_AF=0.1888;AFR_AF=0.0605;EUR_AF=0.2505;SAS_AF=0.1401;AA=T|||;VT=SNP
8	89114000	rs17664775	A	G	100	PASS	AC=876;AF=0.17492;AN=5008;NS=2504;DP=20261;EAS_AF=0.1359;AMR_AF=0.1902;AFR_AF=0.1672;EUR_AF=0.2505;SAS_AF=0.137;AA=A|||;VT=SNP
8	89114156	rs17721118	G	A	100	PASS	AC=723;AF=0.144369;AN=5008;NS=2504;DP=19283;EAS_AF=0.1359;AMR_AF=0.1816;AFR_AF=0.0567;EUR_AF=0.2505;SAS_AF=0.136;AA=G|||;VT=SNP
8	89114173	rs58506377	T	C	100	PASS	AC=725;AF=0.144768;AN=5008;NS=2504;DP=19648;EAS_AF=0.1359;AMR_AF=0.183;AFR_AF=0.0567;EUR_AF=0.2505;SAS_AF=0.137;AA=T|||;VT=SNP
8	89114724	rs2616494	A	C	100	PASS	AC=2036;AF=0.40655;AN=5008;NS=2504;DP=18489;EAS_AF=0.6746;AMR_AF=0.2983;AFR_AF=0.2693;EUR_AF=0.3996;SAS_AF=0.3998;AA=A|||;VT=SNP
8	89114755	rs12678400	A	G	100	PASS	AC=582;AF=0.116214;AN=5008;NS=2504;DP=18181;EAS_AF=0.1895;AMR_AF=0.0346;AFR_AF=0.1649;EUR_AF=0.0606;SAS_AF=0.09;AA=A|||;VT=SNP
8	89115041	rs4961076	T	C	100	PASS	AC=487;AF=0.0972444;AN=5008;NS=2504;DP=19202;EAS_AF=0.1577;AMR_AF=0.2017;AFR_AF=0.0038;EUR_AF=0.0875;SAS_AF=0.0971;AA=T|||;VT=SNP
8	89115305	rs28906380	T	A	100	PASS	AC=345;AF=0.0688898;AN=5008;NS=2504;DP=19318;EAS_AF=0.0337;AMR_AF=0.1182;AFR_AF=0.1346;EUR_AF=0.0298;SAS_AF=0.0215;AA=T|||;VT=SNP
8	89115746	rs28906378	A	G	100	PASS	AC=236;AF=0.0471246;AN=5008;NS=2504;DP=18867;EAS_AF=0.003;AMR_AF=0.0548;AFR_AF=0.0144;EUR_AF=0.1024;SAS_AF=0.0746;AA=A|||;VT=SNP
8	89115828	rs28906377	T	G	100	PASS	AC=483;AF=0.0964457;AN=5008;NS=2504;DP=18254;EAS_AF=0.1835;AMR_AF=0.0245;AFR_AF=0.0983;EUR_AF=0.0586;SAS_AF=0.0941;AA=T|||;VT=SNP
8	89116358	rs28906372	G	A	100	PASS	AC=2277;AF=0.454673;AN=5008;NS=2504;DP=13635;EAS_AF=0.369;AMR_AF=0.4308;AFR_AF=0.5598;EUR_AF=0.4324;SAS_AF=0.4407;AA=A|||;VT=SNP
8	89116407	rs11994071	T	C	100	PASS	AC=942;AF=0.188099;AN=5008;NS=2504;DP=14293;EAS_AF=0.1845;AMR_AF=0.2421;AFR_AF=0.2194;EUR_AF=0.1183;SAS_AF=0.183;AA=T|||;VT=SNP
8	89116711	rs12679574	A	T	100	PASS	AC=1917;AF=0.382788;AN=5008;NS=2504;DP=15177;EAS_AF=0.3214;AMR_AF=0.3127;AFR_AF=0.4251;EUR_AF=0.4026;SAS_AF=0.4182;AA=T|||;VT=SNP
8	89117119	rs79648450	A	C	100	PASS	AC=552;AF=0.110224;AN=5008;NS=2504;DP=14651;EAS_AF=0.1845;AMR_AF=0.0303;AFR_AF=0.1422;EUR_AF=0.0646;SAS_AF=0.0941;AA=A|||;VT=SNP
8	89117689	rs62525939	A	G	100	PASS	AC=509;AF=0.101637;AN=5008;NS=2504;DP=16646;EAS_AF=0.1845;AMR_AF=0.0274;AFR_AF=0.1112;EUR_AF=0.0646;SAS_AF=0.0941;AA=A|||;VT=SNP
8	89118153	rs10112908	G	A	100	PASS	AC=1421;AF=0.283746;AN=5008;NS=2504;DP=10782;EAS_AF=0.3194;AMR_AF=0.219;AFR_AF=0.3064;EUR_AF=0.3171;SAS_AF=0.228;AA=A|||;VT=SNP
8	89118656	rs73694244	T	C	100	PASS	AC=1027;AF=0.205072;AN=5008;NS=2504;DP=16194;EAS_AF=0.1994;AMR_AF=0.2709;AFR_AF=0.2247;EUR_AF=0.1481;SAS_AF=0.1963;AA=T|||;VT=SNP
8	89119163	rs10104277	A	G	100	PASS	AC=899;AF=0.179513;AN=5008;NS=2504;DP=13400;EAS_AF=0.1359;AMR_AF=0.1916;AFR_AF=0.1846;EUR_AF=0.2525;SAS_AF=0.1339;AA=A|||;VT=SNP
8	89119305	rs10089111	G	T	100	PASS	AC=2195;AF=0.438299;AN=5008;NS=2504;DP=12571;EAS_AF=0.3542;AMR_AF=0.402;AFR_AF=0.5575;EUR_AF=0.4026;SAS_AF=0.4264;AA=T|||;VT=SNP
8	89119420	rs2616517	A	G	100	PASS	AC=1548;AF=0.309105;AN=5008;NS=2504;DP=12448;EAS_AF=0.4464;AMR_AF=0.3228;AFR_AF=0.0401;EUR_AF=0.4493;SAS_AF=0.3773;AA=A|||;VT=SNP
8	89119683	rs10090371	C	A	100	PASS	AC=817;AF=0.163139;AN=5008;NS=2504;DP=13026;EAS_AF=0.1359;AMR_AF=0.1571;AFR_AF=0.177;EUR_AF=0.2177;SAS_AF=0.1207;AA=C|||;VT=SNP
8	89120044	rs62525940	A	G	100	PASS	AC=524;AF=0.104633;AN=5008;NS=2504;DP=14176;EAS_AF=0.1835;AMR_AF=0.0288;AFR_AF=0.1233;EUR_AF=0.0646;SAS_AF=0.093;AA=A|||;VT=SNP
8	89120490	rs76441493	A	G	100	PASS	AC=525;AF=0.104832;AN=5008;NS=2504;DP=15277;EAS_AF=0.1835;AMR_AF=0.0288;AFR_AF=0.1233;EUR_AF=0.0646;SAS_AF=0.0941;AA=A|||;VT=SNP
8	89120495	rs2616516	G	T	100	PASS	AC=2401;AF=0.479433;AN=5008;NS=2504;DP=15456;EAS_AF=0.6429;AMR_AF=0.5144;AFR_AF=0.3449;EUR_AF=0.4632;SAS_AF=0.4847;AA=G|||;VT=SNP
8	89120562	rs9297422	T	C	100	PASS	AC=898;AF=0.179313;AN=5008;NS=2504;DP=15550;EAS_AF=0.1359;AMR_AF=0.1902;AFR_AF=0.1838;EUR_AF=0.2535;SAS_AF=0.1339;AA=T|||;VT=SNP
8	89121727	rs62525941	A	G	100	PASS	AC=506;AF=0.101038;AN=5008;NS=2504;DP=13491;EAS_AF=0.1835;AMR_AF=0.0274;AFR_AF=0.1112;EUR_AF=0.0646;SAS_AF=0.092;AA=A|||;VT=SNP
8	89121832	rs73287039	T	C	100	PASS	AC=351;AF=0.0700879;AN=5008;NS=2504;DP=14535;EAS_AF=0.0407;AMR_AF=0.1182;AFR_AF=0.1339;EUR_AF=0.0298;SAS_AF=0.0215;AA=T|||;VT=SNP
8	89122062	rs1382105	G	A	100	PASS	AC=1611;AF=0.321685;AN=5008;NS=2504;DP=12357;EAS_AF=0.4385;AMR_AF=0.3228;AFR_AF=0.0946;EUR_AF=0.4483;SAS_AF=0.3773;AA=G|||;VT=SNP
8	89122167	rs7842560	T	G	100	PASS	AC=353;AF=0.0704872;AN=5008;NS=2504;DP=12504;EAS_AF=0.0407;AMR_AF=0.1196;AFR_AF=0.1346;EUR_AF=0.0298;SAS_AF=0.0215;AA=T|||;VT=SNP
8	89122727	rs73287040	T	C	100	PASS	AC=352;AF=0.0702875;AN=5008;NS=2504;DP=15241;EAS_AF=0.0407;AMR_AF=0.1196;AFR_AF=0.1339;EUR_AF=0.0298;SAS_AF=0.0215;AA=T|||;VT=SNP
8	89122924	rs62525942	C	G	100	PASS	AC=512;AF=0.102236;AN=5008;NS=2504;DP=16474;EAS_AF=0.1835;AMR_AF=0.0259;AFR_AF=0.121;EUR_AF=0.0586;SAS_AF=0.092;AA=G|||;VT=SNP
8	89123819	rs62525943	C	T	100	PASS	AC=581;AF=0.116014;AN=5008;NS=2504;DP=19433;EAS_AF=0.1349;AMR_AF=0.1455;AFR_AF=0.0061;EUR_AF=0.2157;SAS_AF=0.1217;AA=C|||;VT=SNP
8	89124607	rs1903836	A	G	100	PASS	AC=766;AF=0.152955;AN=5008;NS=2504;DP=17984;EAS_AF=0.1359;AMR_AF=0.1844;AFR_AF=0.0885;EUR_AF=0.2515;SAS_AF=0.1339;AA=A|||;VT=SNP
8	89125990	rs16878625	T	C	100	PASS	AC=603;AF=0.120407;AN=5008;NS=2504;DP=17434;EAS_AF=0.1905;AMR_AF=0.0461;AFR_AF=0.1483;EUR_AF=0.0934;SAS_AF=0.091;AA=T|||;VT=SNP
8	89126488	rs73694246	T	C	100	PASS	AC=1051;AF=0.209864;AN=5008;NS=2504;DP=18620;EAS_AF=0.2024;AMR_AF=0.3213;AFR_AF=0.0651;EUR_AF=0.2256;SAS_AF=0.318;AA=T|||;VT=SNP
8	89127786	rs28906370	C	T	100	PASS	AC=303;AF=0.0605032;AN=5008;NS=2504;DP=14106;EAS_AF=0.0198;AMR_AF=0.1153;AFR_AF=0.118;EUR_AF=0.0298;SAS_AF=0.0174;AA=T|||;VT=SNP
8	89129953	rs1477917	T	C	100	PASS	AC=499;AF=0.0996406;AN=5008;NS=2504;DP=16101;EAS_AF=0.1756;AMR_AF=0.0303;AFR_AF=0.1014;EUR_AF=0.0706;SAS_AF=0.0982;AA=T|||;VT=SNP
8	89130180	rs77976101	T	C	100	PASS	AC=310;AF=0.061901;AN=5008;NS=2504;DP=16717;EAS_AF=0.0268;AMR_AF=0.1167;AFR_AF=0.118;EUR_AF=0.0288;SAS_AF=0.0174;AA=T|||;VT=SNP
8	89131593	rs2664360	C	T	100	PASS	AC=1745;AF=0.348442;AN=5008;NS=2504;DP=17060;EAS_AF=0.4673;AMR_AF=0.3372;AFR_AF=0.1778;EUR_AF=0.4404;SAS_AF=0.3701;AA=C|||;VT=SNP
8	89131809	rs2664361	A	C	100	PASS	AC=1721;AF=0.34365;AN=5008;NS=2504;DP=16118;EAS_AF=0.4752;AMR_AF=0.3386;AFR_AF=0.1498;EUR_AF=0.4404;SAS_AF=0.3742;AA=A|||;VT=SNP
8	89134278	rs17721450	T	C	100	PASS	AC=3262;AF=0.651358;AN=5008;NS=2504;DP=16235;EAS_AF=0.5317;AMR_AF=0.6599;AFR_AF=0.8253;EUR_AF=0.5616;SAS_AF=0.6258;AA=C|||;VT=SNP
8	89135479	rs28907622	G	T	100	PASS	AC=500;AF=0.0998403;AN=5008;NS=2504;DP=16244;EAS_AF=0.1875;AMR_AF=0.17;AFR_AF=0.0499;EUR_AF=0.0139;SAS_AF=0.1155;AA=G|||;VT=SNP
8	89136847	rs17721486	C	T	100	PASS	AC=3154;AF=0.629792;AN=5008;NS=2504;DP=18186;EAS_AF=0.5238;AMR_AF=0.6499;AFR_AF=0.8192;EUR_AF=0.5497;SAS_AF=0.5511;AA=c|||;VT=SNP
8	89137278	rs922389	G	A	100	PASS	AC=3238;AF=0.646565;AN=5008;NS=2504;DP=15052;EAS_AF=0.5238;AMR_AF=0.6571;AFR_AF=0.82;EUR_AF=0.5577;SAS_AF=0.6227;AA=A|||;VT=SNP
8	89138314	rs17721510	C	G	100	PASS	AC=2987;AF=0.596446;AN=5008;NS=2504;DP=15285;EAS_AF=0.5238;AMR_AF=0.6427;AFR_AF=0.6967;EUR_AF=0.5497;SAS_AF=0.5511;AA=C|||;VT=SNP
8	89138575	rs2337227	C	T	100	PASS	AC=3242;AF=0.647364;AN=5008;NS=2504;DP=15542;EAS_AF=0.5238;AMR_AF=0.6571;AFR_AF=0.8222;EUR_AF=0.5577;SAS_AF=0.6237;AA=T|||;VT=SNP
8	89139132	rs10504849	G	T	100	PASS	AC=2088;AF=0.416933;AN=5008;NS=2504;DP=18850;EAS_AF=0.497;AMR_AF=0.4006;AFR_AF=0.4705;EUR_AF=0.3429;SAS_AF=0.3497;AA=G|||;VT=SNP
8	89139476	rs7015576	C	G	100	PASS	AC=3166;AF=0.632188;AN=5008;NS=2504;DP=20539;EAS_AF=0.5308;AMR_AF=0.6527;AFR_AF=0.8192;EUR_AF=0.5527;SAS_AF=0.5511;AA=G|||;VT=SNP
8	89141935	rs76710482	C	T	100	PASS	AC=309;AF=0.0617013;AN=5008;NS=2504;DP=12253;EAS_AF=0.0198;AMR_AF=0.1167;AFR_AF=0.1233;EUR_AF=0.0278;SAS_AF=0.0174;AA=C|||;VT=SNP
8	89143349	rs28669152	C	T	100	PASS	AC=757;AF=0.151158;AN=5008;NS=2504;DP=15197;EAS_AF=0.1369;AMR_AF=0.1859;AFR_AF=0.0779;EUR_AF=0.2594;SAS_AF=0.1288;AA=C|||;VT=SNP
8	89143543	rs17721630	C	G	100	PASS	AC=739;AF=0.147564;AN=5008;NS=2504;DP=17335;EAS_AF=0.1369;AMR_AF=0.1859;AFR_AF=0.0643;EUR_AF=0.2594;SAS_AF=0.1288;AA=C|||;VT=SNP
8	89144368	rs28907618	T	A	100	PASS	AC=537;AF=0.107228;AN=5008;NS=2504;DP=16943;EAS_AF=0.1746;AMR_AF=0.0303;AFR_AF=0.1339;EUR_AF=0.0656;SAS_AF=0.0992;AA=A|||;VT=SNP
8	89144736	rs28907614	C	T	100	PASS	AC=490;AF=0.0978435;AN=5008;NS=2504;DP=18360;EAS_AF=0.1756;AMR_AF=0.0274;AFR_AF=0.0991;EUR_AF=0.0656;SAS_AF=0.0992;AA=C|||;VT=SNP
8	89145307	rs28907612	A	G	100	PASS	AC=352;AF=0.0702875;AN=5008;NS=2504;DP=16756;EAS_AF=0.0268;AMR_AF=0.1196;AFR_AF=0.1483;EUR_AF=0.0278;SAS_AF=0.0184;AA=A|||;VT=SNP
8	89147565	rs75947098	G	C	100	PASS	AC=186;AF=0.0371406;AN=5008;NS=2504;DP=19068;EAS_AF=0.0268;AMR_AF=0.111;AFR_AF=0.028;EUR_AF=0.0278;SAS_AF=0.0174;AA=G|||;VT=SNP
8	89147717	rs10099888	T	C	100	PASS	AC=736;AF=0.146965;AN=5008;NS=2504;DP=18104;EAS_AF=0.1369;AMR_AF=0.1873;AFR_AF=0.062;EUR_AF=0.2584;SAS_AF=0.1288;AA=T|||;VT=SNP
8	89147862	rs76956713	C	T	100	PASS	AC=315;AF=0.0628994;AN=5008;NS=2504;DP=18741;EAS_AF=0.0268;AMR_AF=0.1167;AFR_AF=0.1225;EUR_AF=0.0278;SAS_AF=0.0174;AA=C|||;VT=SNP
8	89148363	rs6982914	T	G	100	PASS	AC=3263;AF=0.651558;AN=5008;NS=2504;DP=16095;EAS_AF=0.5357;AMR_AF=0.6643;AFR_AF=0.8215;EUR_AF=0.5616;SAS_AF=0.6247;AA=G|||;VT=SNP
8	89148375	rs6982924	T	C	100	PASS	AC=3185;AF=0.635982;AN=5008;NS=2504;DP=15872;EAS_AF=0.5357;AMR_AF=0.6628;AFR_AF=0.8207;EUR_AF=0.5537;SAS_AF=0.5552;AA=C|||;VT=SNP
8	89148563	rs16878865	G	T	100	PASS	AC=487;AF=0.0972444;AN=5008;NS=2504;DP=14763;EAS_AF=0.1746;AMR_AF=0.0274;AFR_AF=0.0991;EUR_AF=0.0636;SAS_AF=0.0992;AA=G|||;VT=SNP
8	89149498	rs1382100	A	G	100	PASS	AC=3255;AF=0.64996;AN=5008;NS=2504;DP=16855;EAS_AF=0.5357;AMR_AF=0.6556;AFR_AF=0.8215;EUR_AF=0.5596;SAS_AF=0.6247;AA=G|||;VT=SNP
8	89151043	rs75884184	A	G	100	PASS	AC=488;AF=0.0974441;AN=5008;NS=2504;DP=20006;EAS_AF=0.1746;AMR_AF=0.0274;AFR_AF=0.0991;EUR_AF=0.0636;SAS_AF=0.1002;AA=A|||;VT=SNP
8	89151954	rs7819728	G	A	100	PASS	AC=2069;AF=0.413139;AN=5008;NS=2504;DP=13912;EAS_AF=0.498;AMR_AF=0.3977;AFR_AF=0.4554;EUR_AF=0.3449;SAS_AF=0.3497;AA=G|||;VT=SNP
8	89152324	rs78056007	C	T	100	PASS	AC=307;AF=0.0613019;AN=5008;NS=2504;DP=16377;EAS_AF=0.0198;AMR_AF=0.1167;AFR_AF=0.1225;EUR_AF=0.0278;SAS_AF=0.0164;AA=C|||;VT=SNP
8	89152326	rs73694251	G	A	100	PASS	AC=508;AF=0.101438;AN=5008;NS=2504;DP=16300;EAS_AF=0.1855;AMR_AF=0.1671;AFR_AF=0.0514;EUR_AF=0.0189;SAS_AF=0.1207;AA=G|||;VT=SNP
8	89153595	rs28907596	T	G	100	PASS	AC=488;AF=0.0974441;AN=5008;NS=2504;DP=16544;EAS_AF=0.1756;AMR_AF=0.0288;AFR_AF=0.093;EUR_AF=0.0706;SAS_AF=0.0992;AA=T|||;VT=SNP
8	89154260	rs2616486	T	C	100	PASS	AC=3255;AF=0.64996;AN=5008;NS=2504;DP=15840;EAS_AF=0.5357;AMR_AF=0.6585;AFR_AF=0.8215;EUR_AF=0.5577;SAS_AF=0.6247;AA=C|||;VT=SNP
8	89154639	rs10106619	T	C	100	PASS	AC=738;AF=0.147364;AN=5008;NS=2504;DP=12776;EAS_AF=0.1369;AMR_AF=0.1859;AFR_AF=0.0651;EUR_AF=0.2565;SAS_AF=0.1299;AA=T|||;VT=SNP
8	89156973	rs76381578	A	T	100	PASS	AC=489;AF=0.0976438;AN=5008;NS=2504;DP=13133;EAS_AF=0.1756;AMR_AF=0.0274;AFR_AF=0.0998;EUR_AF=0.0636;SAS_AF=0.0992;AA=A|||;VT=SNP
8	89157919	rs1996637	C	T	100	PASS	AC=3237;AF=0.646366;AN=5008;NS=2504;DP=18842;EAS_AF=0.5248;AMR_AF=0.6585;AFR_AF=0.8215;EUR_AF=0.5547;SAS_AF=0.6207;AA=T|||;VT=SNP
8	89168334	rs55976829	T	C	100	PASS	AC=739;AF=0.147564;AN=5008;NS=2504;DP=18144;EAS_AF=0.1905;AMR_AF=0.2305;AFR_AF=0.0605;EUR_AF=0.1213;SAS_AF=0.1892;AA=t|||;VT=SNP
8	89169358	rs2681297	C	A	100	PASS	AC=3244;AF=0.647764;AN=5008;NS=2504;DP=18369;EAS_AF=0.5258;AMR_AF=0.6686;AFR_AF=0.82;EUR_AF=0.5577;SAS_AF=0.6186;AA=A|||;VT=SNP
8	89169780	rs12334533	C	T	100	PASS	AC=734;AF=0.146565;AN=5008;NS=2504;DP=17060;EAS_AF=0.1369;AMR_AF=0.1844;AFR_AF=0.0643;EUR_AF=0.2555;SAS_AF=0.1288;AA=C|||;VT=SNP
8	89169920	rs1915011	C	T	100	PASS	AC=2287;AF=0.456669;AN=5008;NS=2504;DP=18683;EAS_AF=0.5;AMR_AF=0.4582;AFR_AF=0.4629;EUR_AF=0.4433;SAS_AF=0.4162;AA=C|||;VT=SNP
8	89170308	rs11988837	C	T	100	PASS	AC=538;AF=0.107428;AN=5008;NS=2504;DP=23377;EAS_AF=0.1756;AMR_AF=0.0303;AFR_AF=0.1354;EUR_AF=0.0636;SAS_AF=0.0992;AA=C|||;VT=SNP
8	89171788	rs6988704	C	G	100	PASS	AC=312;AF=0.0623003;AN=5008;NS=2504;DP=19770;EAS_AF=0.0198;AMR_AF=0.1167;AFR_AF=0.1256;EUR_AF=0.0278;SAS_AF=0.0174;AA=C|||;VT=SNP
8	89171948	rs6983807	A	T	100	PASS	AC=312;AF=0.0623003;AN=5008;NS=2504;DP=16012;EAS_AF=0.0198;AMR_AF=0.1167;AFR_AF=0.1256;EUR_AF=0.0278;SAS_AF=0.0174;AA=A|||;VT=SNP
8	89173076	rs7387833	G	A	100	PASS	AC=677;AF=0.135184;AN=5008;NS=2504;DP=21603;EAS_AF=0.1657;AMR_AF=0.2781;AFR_AF=0.1346;EUR_AF=0.0398;SAS_AF=0.1012;AA=G|||;VT=SNP
8	89173758	rs184414150	G	T	100	PASS	AC=353;AF=0.0704872;AN=5008;NS=2504;DP=17519;EAS_AF=0.0268;AMR_AF=0.1196;AFR_AF=0.1498;EUR_AF=0.0278;SAS_AF=0.0174;AA=g|||;VT=SNP
8	89174044	rs2681298	T	C	100	PASS	AC=2297;AF=0.458666;AN=5008;NS=2504;DP=18730;EAS_AF=0.503;AMR_AF=0.4611;AFR_AF=0.4644;EUR_AF=0.4453;SAS_AF=0.4172;AA=T|||;VT=SNP
8	89174400	rs1519939	T	C	100	PASS	AC=3262;AF=0.651358;AN=5008;NS=2504;DP=17260;EAS_AF=0.5357;AMR_AF=0.6729;AFR_AF=0.82;EUR_AF=0.5596;SAS_AF=0.6217;AA=C|||;VT=SNP
8	89174638	rs73694256	C	T	100	PASS	AC=726;AF=0.144968;AN=5008;NS=2504;DP=16877;EAS_AF=0.1875;AMR_AF=0.2176;AFR_AF=0.0605;EUR_AF=0.1203;SAS_AF=0.1892;AA=C|||;VT=SNP
8	89176495	rs77215358	T	A	100	PASS	AC=319;AF=0.0636981;AN=5008;NS=2504;DP=18347;EAS_AF=0.0268;AMR_AF=0.1167;AFR_AF=0.1256;EUR_AF=0.0278;SAS_AF=0.0174;AA=T|||;VT=SNP
8	89176613	rs1519938	T	C	100	PASS	AC=2291;AF=0.457468;AN=5008;NS=2504;DP=19059;EAS_AF=0.505;AMR_AF=0.451;AFR_AF=0.4637;EUR_AF=0.4453;SAS_AF=0.4172;AA=T|||;VT=SNP
8	89177841	rs77311429	T	C	100	PASS	AC=739;AF=0.147564;AN=5008;NS=2504;DP=13554;EAS_AF=0.1399;AMR_AF=0.1859;AFR_AF=0.0651;EUR_AF=0.2555;SAS_AF=0.1288;AA=T|||;VT=SNP
8	89177987	rs2681300	C	T	100	PASS	AC=3241;AF=0.647165;AN=5008;NS=2504;DP=12823;EAS_AF=0.5278;AMR_AF=0.6571;AFR_AF=0.82;EUR_AF=0.5586;SAS_AF=0.6207;AA=T|||;VT=SNP
8	89179009	rs80158371	C	T	100	PASS	AC=489;AF=0.0976438;AN=5008;NS=2504;DP=7778;EAS_AF=0.1756;AMR_AF=0.0274;AFR_AF=0.0991;EUR_AF=0.0656;SAS_AF=0.0982;AA=C|||;VT=SNP
8	89182683	rs77453121	T	A	100	PASS	AC=312;AF=0.0623003;AN=5008;NS=2504;DP=17001;EAS_AF=0.0198;AMR_AF=0.1153;AFR_AF=0.1263;EUR_AF=0.0278;SAS_AF=0.0174;AA=T|||;VT=SNP
8	89184091	rs79099101	T	C	100	PASS	AC=544;AF=0.108626;AN=5008;NS=2504;DP=11168;EAS_AF=0.1726;AMR_AF=0.0331;AFR_AF=0.1362;EUR_AF=0.0706;SAS_AF=0.0982;AA=T|||;VT=SNP
8	89184805	rs9656887	T	C	100	PASS	AC=1728;AF=0.345048;AN=5008;NS=2504;DP=14502;EAS_AF=0.4722;AMR_AF=0.3343;AFR_AF=0.1536;EUR_AF=0.4433;SAS_AF=0.3793;AA=T|||;VT=SNP
8	89184929	rs7017075	C	T	100	PASS	AC=309;AF=0.0617013;AN=5008;NS=2504;DP=12830;EAS_AF=0.0198;AMR_AF=0.1153;AFR_AF=0.1241;EUR_AF=0.0278;SAS_AF=0.0174;AA=C|||;VT=SNP
8	89185072	rs7017262	C	T	100	PASS	AC=310;AF=0.061901;AN=5008;NS=2504;DP=13458;EAS_AF=0.0198;AMR_AF=0.1153;AFR_AF=0.1248;EUR_AF=0.0278;SAS_AF=0.0174;AA=C|||;VT=SNP
8	89185571	rs2139480	G	A	100	PASS	AC=1719;AF=0.343251;AN=5008;NS=2504;DP=14393;EAS_AF=0.4712;AMR_AF=0.3329;AFR_AF=0.149;EUR_AF=0.4433;SAS_AF=0.3783;AA=G|||;VT=SNP
8	89185718	rs62525952	C	T	100	PASS	AC=970;AF=0.19369;AN=5008;NS=2504;DP=13618;EAS_AF=0.1409;AMR_AF=0.2003;AFR_AF=0.2307;EUR_AF=0.2575;SAS_AF=0.1278;AA=C|||;VT=SNP
8	89187234	rs7013966	T	C	100	PASS	AC=2735;AF=0.546126;AN=5008;NS=2504;DP=18009;EAS_AF=0.501;AMR_AF=0.5519;AFR_AF=0.5356;EUR_AF=0.5626;SAS_AF=0.5859;AA=C|||;VT=SNP
8	89187279	rs12056891	G	C	100	PASS	AC=492;AF=0.0982428;AN=5008;NS=2504;DP=17674;EAS_AF=0.1726;AMR_AF=0.0288;AFR_AF=0.0998;EUR_AF=0.0696;SAS_AF=0.0982;AA=G|||;VT=SNP
8	89188046	rs7812822	T	C	100	PASS	AC=2407;AF=0.480631;AN=5008;NS=2504;DP=18055;EAS_AF=0.6181;AMR_AF=0.6383;AFR_AF=0.3139;EUR_AF=0.506;SAS_AF=0.4264;AA=T|||;VT=SNP
8	89188067	rs34765997	A	G	100	PASS	AC=969;AF=0.19349;AN=5008;NS=2504;DP=17684;EAS_AF=0.1875;AMR_AF=0.1888;AFR_AF=0.1846;EUR_AF=0.2674;SAS_AF=0.1391;AA=A|||;VT=SNP
8	89188135	rs7826066	C	T	100	PASS	AC=3130;AF=0.625;AN=5008;NS=2504;DP=17825;EAS_AF=0.4395;AMR_AF=0.5331;AFR_AF=0.7723;EUR_AF=0.7038;SAS_AF=0.6012;AA=T|||;VT=SNP
8	89188162	rs7812981	T	C	100	PASS	AC=2787;AF=0.55651;AN=5008;NS=2504;DP=18533;EAS_AF=0.747;AMR_AF=0.6513;AFR_AF=0.3654;EUR_AF=0.5586;SAS_AF=0.5491;AA=T|||;VT=SNP
8	89188454	rs6981717	T	C	100	PASS	AC=1230;AF=0.245607;AN=5008;NS=2504;DP=17913;EAS_AF=0.0516;AMR_AF=0.2176;AFR_AF=0.3313;EUR_AF=0.329;SAS_AF=0.2638;AA=T|||;VT=SNP
8	89189126	rs28907588	G	A	100	PASS	AC=2010;AF=0.401358;AN=5008;NS=2504;DP=16106;EAS_AF=0.4187;AMR_AF=0.3501;AFR_AF=0.2746;EUR_AF=0.5437;SAS_AF=0.4448;AA=G|||;VT=SNP
8	89190743	rs9643051	T	C	100	PASS	AC=1589;AF=0.317292;AN=5008;NS=2504;DP=14957;EAS_AF=0.5367;AMR_AF=0.415;AFR_AF=0.3139;EUR_AF=0.1093;SAS_AF=0.2403;AA=T|||;VT=SNP
8	89191810	rs28589951	T	C	100	PASS	AC=951;AF=0.189896;AN=5008;NS=2504;DP=15695;EAS_AF=0.0437;AMR_AF=0.1931;AFR_AF=0.1331;EUR_AF=0.3191;SAS_AF=0.2822;AA=T|||;VT=SNP
8	89191843	rs28527305	A	G	100	PASS	AC=2966;AF=0.592252;AN=5008;NS=2504;DP=15694;EAS_AF=0.4643;AMR_AF=0.5432;AFR_AF=0.41;EUR_AF=0.8628;SAS_AF=0.727;AA=G|||;VT=SNP
8	89191995	rs28731145	G	A	100	PASS	AC=2936;AF=0.586262;AN=5008;NS=2504;DP=15357;EAS_AF=0.4633;AMR_AF=0.5432;AFR_AF=0.388;EUR_AF=0.8628;SAS_AF=0.727;AA=G|||;VT=SNP
8	89192207	rs28639477	A	T	100	PASS	AC=955;AF=0.190695;AN=5008;NS=2504;DP=17900;EAS_AF=0.0437;AMR_AF=0.1945;AFR_AF=0.1339;EUR_AF=0.3201;SAS_AF=0.2832;AA=A|||;VT=SNP
8	89192289	rs12547891	T	C	100	PASS	AC=1644;AF=0.328275;AN=5008;NS=2504;DP=15500;EAS_AF=0.5367;AMR_AF=0.4193;AFR_AF=0.3268;EUR_AF=0.1322;SAS_AF=0.2526;AA=T|||;VT=SNP
8	89192890	rs67463323	A	C	100	PASS	AC=1347;AF=0.26897;AN=5008;NS=2504;DP=16167;EAS_AF=0.5377;AMR_AF=0.4049;AFR_AF=0.1354;EUR_AF=0.1093;SAS_AF=0.2403;AA=A|||;VT=SNP
8	89194441	rs12548802	A	G	100	PASS	AC=934;AF=0.186502;AN=5008;NS=2504;DP=16883;EAS_AF=0.4306;AMR_AF=0.3876;AFR_AF=0.0136;EUR_AF=0.1014;SAS_AF=0.1135;AA=A|||;VT=SNP
8	89194965	rs13261150	C	T	100	PASS	AC=2939;AF=0.586861;AN=5008;NS=2504;DP=17086;EAS_AF=0.4663;AMR_AF=0.5418;AFR_AF=0.3888;EUR_AF=0.8628;SAS_AF=0.727;AA=C|||;VT=SNP
8	89195889	rs11986591	G	C	100	PASS	AC=1989;AF=0.397165;AN=5008;NS=2504;DP=11283;EAS_AF=0.4226;AMR_AF=0.3487;AFR_AF=0.2557;EUR_AF=0.5437;SAS_AF=0.4458;AA=G|||;VT=SNP
8	89196089	rs28730305	C	T	100	PASS	AC=950;AF=0.189696;AN=5008;NS=2504;DP=11611;EAS_AF=0.0437;AMR_AF=0.1931;AFR_AF=0.1331;EUR_AF=0.3191;SAS_AF=0.2812;AA=C|||;VT=SNP
8	89197215	rs28542805	T	G	100	PASS	AC=951;AF=0.189896;AN=5008;NS=2504;DP=16817;EAS_AF=0.0437;AMR_AF=0.1931;AFR_AF=0.1331;EUR_AF=0.3191;SAS_AF=0.2822;AA=T|||;VT=SNP
8	89199092	rs74792831	G	T	100	PASS	AC=118;AF=0.0235623;AN=5008;NS=2504;DP=15607;EAS_AF=0.0268;AMR_AF=0.0144;AFR_AF=0.0015;EUR_AF=0.0358;SAS_AF=0.044;AA=G|||;VT=SNP
8	89199583	rs4960952	T	G	100	PASS	AC=1515;AF=0.302516;AN=5008;NS=2504;DP=15780;EAS_AF=0.5377;AMR_AF=0.4135;AFR_AF=0.2557;EUR_AF=0.1093;SAS_AF=0.2434;AA=T|||;VT=SNP
8	89201097	rs1915013	T	C	100	PASS	AC=1517;AF=0.302915;AN=5008;NS=2504;DP=15286;EAS_AF=0.5377;AMR_AF=0.415;AFR_AF=0.2572;EUR_AF=0.1093;SAS_AF=0.2423;AA=T|||;VT=SNP
8	89202184	rs1879199	A	G	100	PASS	AC=1666;AF=0.332668;AN=5008;NS=2504;DP=19212;EAS_AF=0.5377;AMR_AF=0.4265;AFR_AF=0.3359;EUR_AF=0.1322;SAS_AF=0.2566;AA=A|||;VT=SNP
8	89202358	rs74393584	A	C	100	PASS	AC=559;AF=0.111621;AN=5008;NS=2504;DP=16463;EAS_AF=0.0526;AMR_AF=0.0922;AFR_AF=0.087;EUR_AF=0.1561;SAS_AF=0.1738;AA=A|||;VT=SNP
8	89202599	rs62524469	T	G	100	PASS	AC=482;AF=0.096246;AN=5008;NS=2504;DP=16374;EAS_AF=0.0089;AMR_AF=0.1182;AFR_AF=0.0076;EUR_AF=0.2207;SAS_AF=0.1626;AA=T|||;VT=SNP
8	89202637	rs12548164	C	A	100	PASS	AC=1652;AF=0.329872;AN=5008;NS=2504;DP=15849;EAS_AF=0.5337;AMR_AF=0.4265;AFR_AF=0.3298;EUR_AF=0.1322;SAS_AF=0.2546;AA=C|||;VT=SNP
8	89203915	rs2337517	T	A	100	PASS	AC=2717;AF=0.542532;AN=5008;NS=2504;DP=15905;EAS_AF=0.4603;AMR_AF=0.4798;AFR_AF=0.3578;EUR_AF=0.8012;SAS_AF=0.6554;AA=T|||;VT=SNP
8	89204838	rs1401862	T	C	100	PASS	AC=2717;AF=0.542532;AN=5008;NS=2504;DP=16650;EAS_AF=0.4583;AMR_AF=0.4798;AFR_AF=0.3593;EUR_AF=0.8012;SAS_AF=0.6554;AA=T|||;VT=SNP
8	89205162	rs7821734	G	A	100	PASS	AC=626;AF=0.125;AN=5008;NS=2504;DP=16159;EAS_AF=0.0337;AMR_AF=0.098;AFR_AF=0.118;EUR_AF=0.1879;SAS_AF=0.183;AA=G|||;VT=SNP
8	89205214	rs6990910	G	C	100	PASS	AC=1804;AF=0.360224;AN=5008;NS=2504;DP=15838;EAS_AF=0.5347;AMR_AF=0.4366;AFR_AF=0.438;EUR_AF=0.1352;SAS_AF=0.2526;AA=G|||;VT=SNP
8	89205409	rs10099839	T	C	100	PASS	AC=625;AF=0.1248;AN=5008;NS=2504;DP=18723;EAS_AF=0.0337;AMR_AF=0.098;AFR_AF=0.1172;EUR_AF=0.1879;SAS_AF=0.183;AA=T|||;VT=SNP
8	89206609	rs13282499	G	A	100	PASS	AC=2084;AF=0.416134;AN=5008;NS=2504;DP=14876;EAS_AF=0.4196;AMR_AF=0.3818;AFR_AF=0.2405;EUR_AF=0.6133;SAS_AF=0.4714;AA=G|||;VT=SNP
8	89207083	rs6988189	T	C	100	PASS	AC=2645;AF=0.528155;AN=5008;NS=2504;DP=18064;EAS_AF=0.4206;AMR_AF=0.4755;AFR_AF=0.379;EUR_AF=0.7694;SAS_AF=0.6299;AA=C|||;VT=SNP
8	89207265	rs2176771	C	A	100	PASS	AC=2645;AF=0.528155;AN=5008;NS=2504;DP=16267;EAS_AF=0.4206;AMR_AF=0.4755;AFR_AF=0.379;EUR_AF=0.7694;SAS_AF=0.6299;AA=c|||;VT=SNP
8	89207580	rs2139481	T	A	100	PASS	AC=2083;AF=0.415935;AN=5008;NS=2504;DP=18750;EAS_AF=0.4187;AMR_AF=0.3818;AFR_AF=0.2405;EUR_AF=0.6133;SAS_AF=0.4714;AA=T|||;VT=SNP
8	89207625	rs2139482	G	A	100	PASS	AC=2643;AF=0.527756;AN=5008;NS=2504;DP=17973;EAS_AF=0.4196;AMR_AF=0.4755;AFR_AF=0.379;EUR_AF=0.7694;SAS_AF=0.6288;AA=A|||;VT=SNP
8	89208113	rs4406449	T	C	100	PASS	AC=526;AF=0.105032;AN=5008;NS=2504;DP=15819;EAS_AF=0.0536;AMR_AF=0.0879;AFR_AF=0.0681;EUR_AF=0.1541;SAS_AF=0.1697;AA=T|||;VT=SNP
8	89209945	rs12546847	T	C	100	PASS	AC=1753;AF=0.35004;AN=5008;NS=2504;DP=17426;EAS_AF=0.5357;AMR_AF=0.4366;AFR_AF=0.3971;EUR_AF=0.1352;SAS_AF=0.2546;AA=T|||;VT=SNP
8	89210836	rs17666091	A	G	100	PASS	AC=384;AF=0.0766773;AN=5008;NS=2504;DP=17754;EAS_AF=0.0069;AMR_AF=0.0836;AFR_AF=0.0045;EUR_AF=0.173;SAS_AF=0.1421;AA=A|||;VT=SNP
8	89211196	rs4961080	T	C	100	PASS	AC=1179;AF=0.235423;AN=5008;NS=2504;DP=18523;EAS_AF=0.497;AMR_AF=0.3991;AFR_AF=0.0666;EUR_AF=0.1074;SAS_AF=0.2096;AA=T|||;VT=SNP
8	89211799	rs1519934	A	G	100	PASS	AC=1151;AF=0.229832;AN=5008;NS=2504;DP=14167;EAS_AF=0.502;AMR_AF=0.3963;AFR_AF=0.0431;EUR_AF=0.1074;SAS_AF=0.2096;AA=A|||;VT=SNP
8	89212034	rs7001079	C	G	100	PASS	AC=2080;AF=0.415335;AN=5008;NS=2504;DP=17207;EAS_AF=0.5456;AMR_AF=0.5014;AFR_AF=0.5023;EUR_AF=0.1968;SAS_AF=0.3272;AA=C|||;VT=SNP
8	89212458	rs13257117	A	G	100	PASS	AC=2715;AF=0.542133;AN=5008;NS=2504;DP=20311;EAS_AF=0.4544;AMR_AF=0.4798;AFR_AF=0.3623;EUR_AF=0.8012;SAS_AF=0.6534;AA=A|||;VT=SNP
8	89213302	rs7823166	T	C	100	PASS	AC=2733;AF=0.545727;AN=5008;NS=2504;DP=14232;EAS_AF=0.4544;AMR_AF=0.4813;AFR_AF=0.3623;EUR_AF=0.8012;SAS_AF=0.6708;AA=T|||;VT=SNP
8	89213356	rs7835345	G	C	100	PASS	AC=2715;AF=0.542133;AN=5008;NS=2504;DP=10437;EAS_AF=0.4544;AMR_AF=0.4798;AFR_AF=0.3623;EUR_AF=0.8012;SAS_AF=0.6534;AA=G|||;VT=SNP
8	89216061	rs10104620	C	T	100	PASS	AC=626;AF=0.125;AN=5008;NS=2504;DP=17766;EAS_AF=0.0337;AMR_AF=0.098;AFR_AF=0.1172;EUR_AF=0.1879;SAS_AF=0.184;AA=C|||;VT=SNP
8	89216114	rs10091022	A	G	100	PASS	AC=626;AF=0.125;AN=5008;NS=2504;DP=18202;EAS_AF=0.0337;AMR_AF=0.098;AFR_AF=0.1172;EUR_AF=0.1879;SAS_AF=0.184;AA=A|||;VT=SNP
8	89216651	rs2030346	T	C	100	PASS	AC=1756;AF=0.350639;AN=5008;NS=2504;DP=12715;EAS_AF=0.5377;AMR_AF=0.4352;AFR_AF=0.3986;EUR_AF=0.1352;SAS_AF=0.2546;AA=T|||;VT=SNP
8	89220059	rs13261974	G	A	100	PASS	AC=2078;AF=0.414936;AN=5008;NS=2504;DP=17792;EAS_AF=0.5427;AMR_AF=0.5014;AFR_AF=0.503;EUR_AF=0.1968;SAS_AF=0.3272;AA=G|||;VT=SNP
8	89222426	rs6469298	T	C	100	PASS	AC=4177;AF=0.834065;AN=5008;NS=2504;DP=18936;EAS_AF=0.9653;AMR_AF=0.8833;AFR_AF=0.7572;EUR_AF=0.8062;SAS_AF=0.7965;AA=T|||;VT=SNP
8	89223378	rs28904635	A	G	100	PASS	AC=125;AF=0.0249601;AN=5008;NS=2504;DP=14109;EAS_AF=0.0337;AMR_AF=0.0159;AFR_AF=0.0015;EUR_AF=0.0348;SAS_AF=0.044;AA=A|||;VT=SNP
8	89223569	rs939280	G	A	100	PASS	AC=4177;AF=0.834065;AN=5008;NS=2504;DP=18206;EAS_AF=0.9653;AMR_AF=0.8833;AFR_AF=0.7572;EUR_AF=0.8062;SAS_AF=0.7965;AA=A|||;VT=SNP
8	89225076	rs13261169	C	T	100	PASS	AC=676;AF=0.134984;AN=5008;NS=2504;DP=16240;EAS_AF=0.0357;AMR_AF=0.1023;AFR_AF=0.1467;EUR_AF=0.1918;SAS_AF=0.1861;AA=T|||;VT=SNP
8	89225549	rs4504685	T	A	100	PASS	AC=2080;AF=0.415335;AN=5008;NS=2504;DP=15453;EAS_AF=0.4415;AMR_AF=0.3746;AFR_AF=0.2315;EUR_AF=0.6083;SAS_AF=0.4673;AA=T|||;VT=SNP
8	89225550	rs4514028	C	A	100	PASS	AC=2082;AF=0.415735;AN=5008;NS=2504;DP=15498;EAS_AF=0.4415;AMR_AF=0.3746;AFR_AF=0.2322;EUR_AF=0.6083;SAS_AF=0.4683;AA=C|||;VT=SNP
8	89225635	rs6469299	G	A	100	PASS	AC=437;AF=0.0872604;AN=5008;NS=2504;DP=14895;EAS_AF=0.0357;AMR_AF=0.0317;AFR_AF=0.2436;EUR_AF=0.0199;SAS_AF=0.0378;AA=G|||;VT=SNP
8	89226029	rs16879913	A	G	100	PASS	AC=669;AF=0.133586;AN=5008;NS=2504;DP=17594;EAS_AF=0.0149;AMR_AF=0.1023;AFR_AF=0.152;EUR_AF=0.1918;SAS_AF=0.1933;AA=A|||;VT=SNP
8	89226636	rs1401861	C	T	100	PASS	AC=926;AF=0.184904;AN=5008;NS=2504;DP=17899;EAS_AF=0.4147;AMR_AF=0.3876;AFR_AF=0.0144;EUR_AF=0.1074;SAS_AF=0.1145;AA=C|||;VT=SNP
8	89227918	rs13264048	T	C	100	PASS	AC=700;AF=0.139776;AN=5008;NS=2504;DP=18817;EAS_AF=0.0149;AMR_AF=0.1124;AFR_AF=0.1702;EUR_AF=0.1918;SAS_AF=0.1933;AA=T|||;VT=SNP
8	89227970	rs13256568	A	C	100	PASS	AC=701;AF=0.139976;AN=5008;NS=2504;DP=19052;EAS_AF=0.0149;AMR_AF=0.1138;AFR_AF=0.1702;EUR_AF=0.1918;SAS_AF=0.1933;AA=A|||;VT=SNP
8	89229864	rs7357576	T	A	100	PASS	AC=700;AF=0.139776;AN=5008;NS=2504;DP=14636;EAS_AF=0.0149;AMR_AF=0.1124;AFR_AF=0.1702;EUR_AF=0.1918;SAS_AF=0.1933;AA=T|||;VT=SNP
8	89229980	rs7357573	A	G	100	PASS	AC=701;AF=0.139976;AN=5008;NS=2504;DP=16123;EAS_AF=0.0149;AMR_AF=0.1124;AFR_AF=0.171;EUR_AF=0.1918;SAS_AF=0.1933;AA=A|||;VT=SNP
8	89230024	rs7357575	A	G	100	PASS	AC=700;AF=0.139776;AN=5008;NS=2504;DP=16898;EAS_AF=0.0149;AMR_AF=0.1124;AFR_AF=0.1702;EUR_AF=0.1918;SAS_AF=0.1933;AA=A|||;VT=SNP
8	89230035	rs11777424	T	C	100	PASS	AC=1734;AF=0.346246;AN=5008;NS=2504;DP=16976;EAS_AF=0.4167;AMR_AF=0.3285;AFR_AF=0.1543;EUR_AF=0.5398;SAS_AF=0.3466;AA=T|||;VT=SNP
8	89230884	rs2049073	A	G	100	PASS	AC=3671;AF=0.733027;AN=5008;NS=2504;DP=18881;EAS_AF=0.9851;AMR_AF=0.7968;AFR_AF=0.4992;EUR_AF=0.7425;SAS_AF=0.7342;AA=A|||;VT=SNP
8	89231793	rs16879968	G	A	100	PASS	AC=1353;AF=0.270168;AN=5008;NS=2504;DP=17520;EAS_AF=0.5208;AMR_AF=0.4121;AFR_AF=0.1241;EUR_AF=0.1332;SAS_AF=0.2495;AA=G|||;VT=SNP
8	89232797	rs1879201	G	A	100	PASS	AC=3660;AF=0.730831;AN=5008;NS=2504;DP=16056;EAS_AF=0.9851;AMR_AF=0.7968;AFR_AF=0.4917;EUR_AF=0.7416;SAS_AF=0.7342;AA=G|||;VT=SNP
8	89233623	rs28904614	G	A	100	PASS	AC=700;AF=0.139776;AN=5008;NS=2504;DP=16998;EAS_AF=0.0149;AMR_AF=0.1124;AFR_AF=0.1702;EUR_AF=0.1918;SAS_AF=0.1933;AA=g|||;VT=SNP
8	89234209	rs1949530	T	C	100	PASS	AC=2096;AF=0.41853;AN=5008;NS=2504;DP=13528;EAS_AF=0.4653;AMR_AF=0.3689;AFR_AF=0.2156;EUR_AF=0.6083;SAS_AF=0.4847;AA=T|||;VT=SNP
8	89235786	rs12682181	C	G	100	PASS	AC=2163;AF=0.431909;AN=5008;NS=2504;DP=18857;EAS_AF=0.4653;AMR_AF=0.3775;AFR_AF=0.261;EUR_AF=0.6093;SAS_AF=0.4847;AA=C|||;VT=SNP
8	89235880	rs74324839	T	C	100	PASS	AC=174;AF=0.0347444;AN=5008;NS=2504;DP=12058;EAS_AF=0.0218;AMR_AF=0.0317;AFR_AF=0.0038;EUR_AF=0.0586;SAS_AF=0.0675;AA=T|||;VT=SNP
8	89236719	rs6983817	T	C	100	PASS	AC=1551;AF=0.309704;AN=5008;NS=2504;DP=17446;EAS_AF=0.5198;AMR_AF=0.4236;AFR_AF=0.2685;EUR_AF=0.1332;SAS_AF=0.2495;AA=T|||;VT=SNP
8	89237133	rs17666490	T	C	100	PASS	AC=1787;AF=0.356829;AN=5008;NS=2504;DP=15338;EAS_AF=0.4187;AMR_AF=0.3674;AFR_AF=0.1513;EUR_AF=0.5686;SAS_AF=0.3456;AA=T|||;VT=SNP
8	89238315	rs10094119	C	A	100	PASS	AC=2112;AF=0.421725;AN=5008;NS=2504;DP=16976;EAS_AF=0.4653;AMR_AF=0.3732;AFR_AF=0.2247;EUR_AF=0.6093;SAS_AF=0.4847;AA=C|||;VT=SNP
8	89239246	rs34914970	C	T	100	PASS	AC=922;AF=0.184105;AN=5008;NS=2504;DP=14435;EAS_AF=0.4117;AMR_AF=0.3876;AFR_AF=0.0144;EUR_AF=0.1064;SAS_AF=0.1145;AA=C|||;VT=SNP
8	89241535	rs28649468	A	T	100	PASS	AC=700;AF=0.139776;AN=5008;NS=2504;DP=18424;EAS_AF=0.0149;AMR_AF=0.1124;AFR_AF=0.1702;EUR_AF=0.1918;SAS_AF=0.1933;AA=A|||;VT=SNP
8	89242612	rs13254181	G	T	100	PASS	AC=1349;AF=0.269369;AN=5008;NS=2504;DP=18755;EAS_AF=0.5198;AMR_AF=0.4121;AFR_AF=0.1225;EUR_AF=0.1332;SAS_AF=0.2485;AA=G|||;VT=SNP
8	89243606	rs16880075	C	T	100	PASS	AC=916;AF=0.182907;AN=5008;NS=2504;DP=18151;EAS_AF=0.0149;AMR_AF=0.183;AFR_AF=0.2065;EUR_AF=0.2455;SAS_AF=0.2597;AA=T|||;VT=SNP
8	89243644	rs28678551	A	C	100	PASS	AC=700;AF=0.139776;AN=5008;NS=2504;DP=17971;EAS_AF=0.0149;AMR_AF=0.1124;AFR_AF=0.1702;EUR_AF=0.1918;SAS_AF=0.1933;AA=A|||;VT=SNP
8	89243684	rs10092380	G	T	100	PASS	AC=2096;AF=0.41853;AN=5008;NS=2504;DP=6839;EAS_AF=0.4653;AMR_AF=0.3689;AFR_AF=0.2156;EUR_AF=0.6083;SAS_AF=0.4847;AA=G|||;VT=SNP
8	89244402	rs13439559	G	A	100	PASS	AC=699;AF=0.139577;AN=5008;NS=2504;DP=16860;EAS_AF=0.0149;AMR_AF=0.1124;AFR_AF=0.1702;EUR_AF=0.1909;SAS_AF=0.1933;AA=G|||;VT=SNP
8	89245613	rs16880086	C	G	100	PASS	AC=2120;AF=0.423323;AN=5008;NS=2504;DP=18250;EAS_AF=0.4663;AMR_AF=0.3732;AFR_AF=0.2307;EUR_AF=0.6083;SAS_AF=0.4847;AA=C|||;VT=SNP
8	89245674	rs13259709	T	A	100	PASS	AC=3006;AF=0.60024;AN=5008;NS=2504;DP=19306;EAS_AF=0.4802;AMR_AF=0.5476;AFR_AF=0.4304;EUR_AF=0.8559;SAS_AF=0.728;AA=A|||;VT=SNP
8	89245863	rs13251664	C	A	100	PASS	AC=3007;AF=0.600439;AN=5008;NS=2504;DP=19717;EAS_AF=0.4802;AMR_AF=0.549;AFR_AF=0.4304;EUR_AF=0.8559;SAS_AF=0.728;AA=A|||;VT=SNP
8	89246009	rs16880099	A	C	100	PASS	AC=3005;AF=0.60004;AN=5008;NS=2504;DP=18869;EAS_AF=0.4802;AMR_AF=0.5476;AFR_AF=0.4297;EUR_AF=0.8559;SAS_AF=0.728;AA=A|||;VT=SNP
8	89246319	rs10094254	T	C	100	PASS	AC=3006;AF=0.60024;AN=5008;NS=2504;DP=16356;EAS_AF=0.4802;AMR_AF=0.5476;AFR_AF=0.4304;EUR_AF=0.8559;SAS_AF=0.728;AA=T|||;VT=SNP
8	89246323	rs10094255	T	C	100	PASS	AC=3006;AF=0.60024;AN=5008;NS=2504;DP=16469;EAS_AF=0.4802;AMR_AF=0.5476;AFR_AF=0.4304;EUR_AF=0.8559;SAS_AF=0.728;AA=C|||;VT=SNP
8	89246423	rs7816422	C	G	100	PASS	AC=3006;AF=0.60024;AN=5008;NS=2504;DP=16749;EAS_AF=0.4802;AMR_AF=0.5476;AFR_AF=0.4304;EUR_AF=0.8559;SAS_AF=0.728;AA=C|||;VT=SNP
8	89247005	rs4961082	A	C	100	PASS	AC=1359;AF=0.271366;AN=5008;NS=2504;DP=18023;EAS_AF=0.5198;AMR_AF=0.4121;AFR_AF=0.1309;EUR_AF=0.1332;SAS_AF=0.2474;AA=A|||;VT=SNP
8	89247864	rs2337519	T	C	100	PASS	AC=3006;AF=0.60024;AN=5008;NS=2504;DP=15091;EAS_AF=0.4802;AMR_AF=0.5476;AFR_AF=0.4304;EUR_AF=0.8559;SAS_AF=0.728;AA=C|||;VT=SNP
8	89247915	rs7824367	G	A	100	PASS	AC=3006;AF=0.60024;AN=5008;NS=2504;DP=14404;EAS_AF=0.4802;AMR_AF=0.5476;AFR_AF=0.4304;EUR_AF=0.8559;SAS_AF=0.728;AA=G|||;VT=SNP
8	89248406	rs7825130	G	C	100	PASS	AC=1827;AF=0.364816;AN=5008;NS=2504;DP=17533;EAS_AF=0.5198;AMR_AF=0.4438;AFR_AF=0.4425;EUR_AF=0.1431;SAS_AF=0.272;AA=G|||;VT=SNP
8	89248590	rs7826477	C	T	100	PASS	AC=1514;AF=0.302316;AN=5008;NS=2504;DP=20883;EAS_AF=0.5208;AMR_AF=0.4207;AFR_AF=0.2428;EUR_AF=0.1332;SAS_AF=0.2474;AA=T|||;VT=SNP
8	89248749	rs10113080	C	T	100	PASS	AC=701;AF=0.139976;AN=5008;NS=2504;DP=19694;EAS_AF=0.0149;AMR_AF=0.1124;AFR_AF=0.1702;EUR_AF=0.1918;SAS_AF=0.1943;AA=C|||;VT=SNP
8	89248779	rs7825629	G	A	100	PASS	AC=1541;AF=0.307708;AN=5008;NS=2504;DP=18872;EAS_AF=0.5198;AMR_AF=0.4236;AFR_AF=0.2625;EUR_AF=0.1332;SAS_AF=0.2474;AA=G|||;VT=SNP
8	89249596	rs35474420	T	C	100	PASS	AC=1806;AF=0.360623;AN=5008;NS=2504;DP=17051;EAS_AF=0.5208;AMR_AF=0.4366;AFR_AF=0.4418;EUR_AF=0.1431;SAS_AF=0.2556;AA=T|||;VT=SNP
8	89251316	rs11984451	T	C	100	PASS	AC=861;AF=0.171925;AN=5008;NS=2504;DP=15165;EAS_AF=0.0893;AMR_AF=0.049;AFR_AF=0.4251;EUR_AF=0.0358;SAS_AF=0.1421;AA=T|||;VT=SNP
8	89254045	rs34725691	T	A	100	PASS	AC=3057;AF=0.610423;AN=5008;NS=2504;DP=15003;EAS_AF=0.8958;AMR_AF=0.7608;AFR_AF=0.2443;EUR_AF=0.7147;SAS_AF=0.5971;AA=T|||;VT=SNP
8	89255620	rs7818066	A	G	100	PASS	AC=578;AF=0.115415;AN=5008;NS=2504;DP=19360;EAS_AF=0.0873;AMR_AF=0.0331;AFR_AF=0.2337;EUR_AF=0.0258;SAS_AF=0.135;AA=A|||;VT=SNP
8	89257666	rs78449451	G	C	100	PASS	AC=324;AF=0.0646965;AN=5008;NS=2504;DP=19254;EAS_AF=0.0377;AMR_AF=0.036;AFR_AF=0.062;EUR_AF=0.0616;SAS_AF=0.1196;AA=G|||;VT=SNP
8	89258247	rs16880226	T	C	100	PASS	AC=821;AF=0.163938;AN=5008;NS=2504;DP=15920;EAS_AF=0.0873;AMR_AF=0.0461;AFR_AF=0.4032;EUR_AF=0.0358;SAS_AF=0.135;AA=T|||;VT=SNP
8	89260641	rs28904598	T	C	100	PASS	AC=821;AF=0.163938;AN=5008;NS=2504;DP=19657;EAS_AF=0.0873;AMR_AF=0.0461;AFR_AF=0.4032;EUR_AF=0.0358;SAS_AF=0.135;AA=T|||;VT=SNP
8	89264537	rs16880322	C	T	100	PASS	AC=788;AF=0.157348;AN=5008;NS=2504;DP=17516;EAS_AF=0.0873;AMR_AF=0.0447;AFR_AF=0.379;EUR_AF=0.0358;SAS_AF=0.135;AA=C|||;VT=SNP
8	89264751	rs7010876	T	A	100	PASS	AC=3059;AF=0.610823;AN=5008;NS=2504;DP=15723;EAS_AF=0.8978;AMR_AF=0.7608;AFR_AF=0.2436;EUR_AF=0.7157;SAS_AF=0.5971;AA=T|||;VT=SNP
8	89265364	rs16880333	T	C	100	PASS	AC=822;AF=0.164137;AN=5008;NS=2504;DP=16950;EAS_AF=0.0873;AMR_AF=0.0461;AFR_AF=0.4039;EUR_AF=0.0358;SAS_AF=0.135;AA=T|||;VT=SNP
8	89266859	rs77736301	C	A	100	PASS	AC=508;AF=0.101438;AN=5008;NS=2504;DP=16328;EAS_AF=0.2927;AMR_AF=0.0807;AFR_AF=0.0023;EUR_AF=0.0249;SAS_AF=0.1319;AA=C|||;VT=SNP
8	89268182	rs5016164	T	C	100	PASS	AC=559;AF=0.111621;AN=5008;NS=2504;DP=16663;EAS_AF=0.0873;AMR_AF=0.0331;AFR_AF=0.2277;EUR_AF=0.0258;SAS_AF=0.1237;AA=T|||;VT=SNP
8	89268543	rs6994019	T	G	100	PASS	AC=3040;AF=0.607029;AN=5008;NS=2504;DP=15345;EAS_AF=0.8978;AMR_AF=0.7536;AFR_AF=0.2322;EUR_AF=0.7157;SAS_AF=0.5982;AA=T|||;VT=SNP
8	89269492	rs1915017	A	T	100	PASS	AC=3201;AF=0.639177;AN=5008;NS=2504;DP=18957;EAS_AF=0.875;AMR_AF=0.6888;AFR_AF=0.3359;EUR_AF=0.7406;SAS_AF=0.6667;AA=A|||;VT=SNP
8	89269522	rs7013819	C	T	100	PASS	AC=640;AF=0.127796;AN=5008;NS=2504;DP=18705;EAS_AF=0.1111;AMR_AF=0.1787;AFR_AF=0.1142;EUR_AF=0.0765;SAS_AF=0.18;AA=C|||;VT=SNP
8	89270547	rs11988576	C	G	100	PASS	AC=856;AF=0.170927;AN=5008;NS=2504;DP=19571;EAS_AF=0.0139;AMR_AF=0.1138;AFR_AF=0.3449;EUR_AF=0.171;SAS_AF=0.138;AA=C|||;VT=SNP
8	89271756	rs16880416	G	T	100	PASS	AC=927;AF=0.185104;AN=5008;NS=2504;DP=17867;EAS_AF=0.0139;AMR_AF=0.1254;AFR_AF=0.3714;EUR_AF=0.1839;SAS_AF=0.1534;AA=T|||;VT=SNP
8	89272062	rs1467251	G	A	100	PASS	AC=927;AF=0.185104;AN=5008;NS=2504;DP=16879;EAS_AF=0.0139;AMR_AF=0.1254;AFR_AF=0.3714;EUR_AF=0.1839;SAS_AF=0.1534;AA=A|||;VT=SNP
8	89273011	rs1467250	T	A	100	PASS	AC=927;AF=0.185104;AN=5008;NS=2504;DP=15180;EAS_AF=0.0139;AMR_AF=0.1254;AFR_AF=0.3714;EUR_AF=0.1839;SAS_AF=0.1534;AA=A|||;VT=SNP
8	89273100	rs1467249	T	A	100	PASS	AC=927;AF=0.185104;AN=5008;NS=2504;DP=15420;EAS_AF=0.0139;AMR_AF=0.1254;AFR_AF=0.3714;EUR_AF=0.1839;SAS_AF=0.1534;AA=C|||;VT=SNP
8	89273678	rs10955542	A	C	100	PASS	AC=3201;AF=0.639177;AN=5008;NS=2504;DP=17029;EAS_AF=0.875;AMR_AF=0.6873;AFR_AF=0.3366;EUR_AF=0.7406;SAS_AF=0.6667;AA=A|||;VT=SNP
8	89273864	rs7835822	G	A	100	PASS	AC=927;AF=0.185104;AN=5008;NS=2504;DP=15889;EAS_AF=0.0139;AMR_AF=0.1254;AFR_AF=0.3714;EUR_AF=0.1839;SAS_AF=0.1534;AA=G|||;VT=SNP
8	89274352	rs10096812	C	G	100	PASS	AC=871;AF=0.173922;AN=5008;NS=2504;DP=16021;EAS_AF=0.0139;AMR_AF=0.1167;AFR_AF=0.3457;EUR_AF=0.1819;SAS_AF=0.1391;AA=C|||;VT=SNP
8	89275232	rs4043663	G	A	100	PASS	AC=3209;AF=0.640775;AN=5008;NS=2504;DP=9193;EAS_AF=0.873;AMR_AF=0.6844;AFR_AF=0.3464;EUR_AF=0.7406;SAS_AF=0.6656;AA=G|||;VT=SNP
8	89275960	rs61160643	T	C	100	PASS	AC=649;AF=0.129593;AN=5008;NS=2504;DP=17215;EAS_AF=0.1111;AMR_AF=0.1715;AFR_AF=0.1256;EUR_AF=0.0755;SAS_AF=0.18;AA=C|||;VT=SNP
8	89276078	rs11782646	T	C	100	PASS	AC=1718;AF=0.343051;AN=5008;NS=2504;DP=14856;EAS_AF=0.4444;AMR_AF=0.3573;AFR_AF=0.0272;EUR_AF=0.5716;SAS_AF=0.4202;AA=T|||;VT=SNP
8	89276333	rs79666950	T	C	100	PASS	AC=648;AF=0.129393;AN=5008;NS=2504;DP=13279;EAS_AF=0.1111;AMR_AF=0.1715;AFR_AF=0.1248;EUR_AF=0.0755;SAS_AF=0.18;AA=C|||;VT=SNP
8	89276790	rs59122715	C	G	100	PASS	AC=648;AF=0.129393;AN=5008;NS=2504;DP=20306;EAS_AF=0.1111;AMR_AF=0.1715;AFR_AF=0.1248;EUR_AF=0.0755;SAS_AF=0.18;AA=G|||;VT=SNP
8	89277001	rs10094746	A	G	100	PASS	AC=932;AF=0.186102;AN=5008;NS=2504;DP=20430;EAS_AF=0.0139;AMR_AF=0.1268;AFR_AF=0.3714;EUR_AF=0.1839;SAS_AF=0.1575;AA=G|||;VT=SNP
8	89277490	rs73692211	C	T	100	PASS	AC=650;AF=0.129792;AN=5008;NS=2504;DP=13821;EAS_AF=0.1111;AMR_AF=0.1715;AFR_AF=0.1263;EUR_AF=0.0755;SAS_AF=0.18;AA=C|||;VT=SNP
8	89278112	rs11991179	C	A	100	PASS	AC=876;AF=0.17492;AN=5008;NS=2504;DP=19525;EAS_AF=0.0139;AMR_AF=0.1182;AFR_AF=0.3457;EUR_AF=0.1819;SAS_AF=0.1431;AA=C|||;VT=SNP
8	89278187	rs11998148	G	T	100	PASS	AC=933;AF=0.186302;AN=5008;NS=2504;DP=19599;EAS_AF=0.0139;AMR_AF=0.1268;AFR_AF=0.3722;EUR_AF=0.1839;SAS_AF=0.1575;AA=G|||;VT=SNP
8	89278736	rs7015655	A	G	100	PASS	AC=4049;AF=0.808506;AN=5008;NS=2504;DP=17079;EAS_AF=0.9861;AMR_AF=0.8775;AFR_AF=0.6036;EUR_AF=0.8161;SAS_AF=0.8456;AA=A|||;VT=SNP
8	89279240	rs1401860	T	C	100	PASS	AC=4041;AF=0.806909;AN=5008;NS=2504;DP=18340;EAS_AF=0.9861;AMR_AF=0.8732;AFR_AF=0.6021;EUR_AF=0.8161;SAS_AF=0.8425;AA=T|||;VT=SNP
8	89280863	rs4147332	G	C	100	PASS	AC=2880;AF=0.57508;AN=5008;NS=2504;DP=17112;EAS_AF=0.8264;AMR_AF=0.6585;AFR_AF=0.2852;EUR_AF=0.671;SAS_AF=0.5501;AA=G|||;VT=SNP
8	89281272	rs17729077	T	C	100	PASS	AC=636;AF=0.126997;AN=5008;NS=2504;DP=16627;EAS_AF=0.1111;AMR_AF=0.1715;AFR_AF=0.1157;EUR_AF=0.0755;SAS_AF=0.18;AA=T|||;VT=SNP
8	89281495	rs7010604	G	C	100	PASS	AC=4101;AF=0.81889;AN=5008;NS=2504;DP=20372;EAS_AF=0.9861;AMR_AF=0.8818;AFR_AF=0.6309;EUR_AF=0.8181;SAS_AF=0.8569;AA=C|||;VT=SNP
8	89281781	rs6993710	A	G	100	PASS	AC=4100;AF=0.81869;AN=5008;NS=2504;DP=21043;EAS_AF=0.9861;AMR_AF=0.8818;AFR_AF=0.6301;EUR_AF=0.8181;SAS_AF=0.8569;AA=G|||;VT=SNP
8	89283293	rs7833834	G	A	100	PASS	AC=673;AF=0.134385;AN=5008;NS=2504;DP=17566;EAS_AF=0.1111;AMR_AF=0.1729;AFR_AF=0.1415;EUR_AF=0.0775;SAS_AF=0.18;AA=G|||;VT=SNP
8	89283643	rs1915018	T	C	100	PASS	AC=3221;AF=0.643171;AN=5008;NS=2504;DP=16101;EAS_AF=0.876;AMR_AF=0.6931;AFR_AF=0.351;EUR_AF=0.7406;SAS_AF=0.6626;AA=T|||;VT=SNP
8	89283689	rs1915019	A	G	100	PASS	AC=3396;AF=0.678115;AN=5008;NS=2504;DP=15494;EAS_AF=0.875;AMR_AF=0.7017;AFR_AF=0.4796;EUR_AF=0.7406;SAS_AF=0.6626;AA=A|||;VT=SNP
8	89283732	rs1915020	T	C	100	PASS	AC=4069;AF=0.8125;AN=5008;NS=2504;DP=14705;EAS_AF=0.9851;AMR_AF=0.8746;AFR_AF=0.6218;EUR_AF=0.8181;SAS_AF=0.8425;AA=T|||;VT=SNP
8	89283865	rs1915021	T	C	100	PASS	AC=345;AF=0.0688898;AN=5008;NS=2504;DP=15058;EAS_AF=0.0496;AMR_AF=0.0346;AFR_AF=0.0681;EUR_AF=0.0696;SAS_AF=0.1135;AA=T|||;VT=SNP
8	89284727	rs73692213	G	A	100	PASS	AC=639;AF=0.127596;AN=5008;NS=2504;DP=19433;EAS_AF=0.1111;AMR_AF=0.1715;AFR_AF=0.118;EUR_AF=0.0755;SAS_AF=0.18;AA=G|||;VT=SNP
8	89285407	rs1401864	G	A	100	PASS	AC=2880;AF=0.57508;AN=5008;NS=2504;DP=14990;EAS_AF=0.8254;AMR_AF=0.6585;AFR_AF=0.2859;EUR_AF=0.671;SAS_AF=0.5501;AA=G|||;VT=SNP
8	89286600	rs17729255	C	T	100	PASS	AC=636;AF=0.126997;AN=5008;NS=2504;DP=18091;EAS_AF=0.1111;AMR_AF=0.1715;AFR_AF=0.1157;EUR_AF=0.0755;SAS_AF=0.18;AA=C|||;VT=SNP
8	89288660	rs28904574	T	C	100	PASS	AC=637;AF=0.127196;AN=5008;NS=2504;DP=16663;EAS_AF=0.1111;AMR_AF=0.1715;AFR_AF=0.1157;EUR_AF=0.0755;SAS_AF=0.181;AA=T|||;VT=SNP
8	89289011	rs28904573	C	T	100	PASS	AC=446;AF=0.0890575;AN=5008;NS=2504;DP=14132;EAS_AF=0.1111;AMR_AF=0.1066;AFR_AF=0.0855;EUR_AF=0.0249;SAS_AF=0.1247;AA=c|||;VT=SNP
8	89289060	rs13249155	G	A	100	PASS	AC=4106;AF=0.819888;AN=5008;NS=2504;DP=14280;EAS_AF=0.9861;AMR_AF=0.8818;AFR_AF=0.6309;EUR_AF=0.8181;SAS_AF=0.862;AA=A|||;VT=SNP
8	89289745	rs1915023	T	C	100	PASS	AC=4086;AF=0.815895;AN=5008;NS=2504;DP=18348;EAS_AF=0.9861;AMR_AF=0.8746;AFR_AF=0.6301;EUR_AF=0.8181;SAS_AF=0.8476;AA=T|||;VT=SNP
8	89292303	rs7817382	G	A	100	PASS	AC=3766;AF=0.751997;AN=5008;NS=2504;DP=17223;EAS_AF=0.9365;AMR_AF=0.8473;AFR_AF=0.5658;EUR_AF=0.7485;SAS_AF=0.7495;AA=A|||;VT=SNP
8	89294399	rs7017637	A	G	100	PASS	AC=3768;AF=0.752396;AN=5008;NS=2504;DP=11851;EAS_AF=0.9385;AMR_AF=0.8473;AFR_AF=0.5651;EUR_AF=0.7495;SAS_AF=0.7495;AA=G|||;VT=SNP
8	89294954	rs1915024	T	C	100	PASS	AC=2887;AF=0.576478;AN=5008;NS=2504;DP=15386;EAS_AF=0.8264;AMR_AF=0.6585;AFR_AF=0.2874;EUR_AF=0.671;SAS_AF=0.5542;AA=T|||;VT=SNP
8	89295952	rs1519930	T	G	100	PASS	AC=3009;AF=0.600839;AN=5008;NS=2504;DP=18380;EAS_AF=0.8264;AMR_AF=0.6571;AFR_AF=0.3971;EUR_AF=0.6541;SAS_AF=0.5491;AA=T|||;VT=SNP
8	89297629	rs13277770	G	A	100	PASS	AC=3104;AF=0.619808;AN=5008;NS=2504;DP=16503;EAS_AF=0.8175;AMR_AF=0.6729;AFR_AF=0.4372;EUR_AF=0.672;SAS_AF=0.5716;AA=A|||;VT=SNP
8	89297906	rs1879202	C	T	100	PASS	AC=2877;AF=0.574481;AN=5008;NS=2504;DP=15656;EAS_AF=0.8264;AMR_AF=0.6556;AFR_AF=0.2799;EUR_AF=0.67;SAS_AF=0.5573;AA=C|||;VT=SNP
8	89298199	rs1879203	C	T	100	PASS	AC=3725;AF=0.74381;AN=5008;NS=2504;DP=18827;EAS_AF=0.9365;AMR_AF=0.8429;AFR_AF=0.5363;EUR_AF=0.7475;SAS_AF=0.7515;AA=T|||;VT=SNP
8	89298563	rs56165694	C	G	100	PASS	AC=640;AF=0.127796;AN=5008;NS=2504;DP=18008;EAS_AF=0.1101;AMR_AF=0.1744;AFR_AF=0.118;EUR_AF=0.0755;SAS_AF=0.18;AA=C|||;VT=SNP
8	89298725	rs59544142	A	T	100	PASS	AC=629;AF=0.125599;AN=5008;NS=2504;DP=18616;EAS_AF=0.1101;AMR_AF=0.1729;AFR_AF=0.1172;EUR_AF=0.0726;SAS_AF=0.1738;AA=T|||;VT=SNP
8	89298828	rs139463877	G	A	100	PASS	AC=159;AF=0.0317492;AN=5008;NS=2504;DP=13882;EAS_AF=0.0327;AMR_AF=0.0908;AFR_AF=0.0098;EUR_AF=0.0169;SAS_AF=0.0337;AA=g|||;VT=SNP
8	89299559	rs73692214	A	C	100	PASS	AC=869;AF=0.173522;AN=5008;NS=2504;DP=18456;EAS_AF=0.1101;AMR_AF=0.1888;AFR_AF=0.2784;EUR_AF=0.0746;SAS_AF=0.1881;AA=C|||;VT=SNP
8	89300241	rs73692215	G	A	100	PASS	AC=839;AF=0.167532;AN=5008;NS=2504;DP=19906;EAS_AF=0.1101;AMR_AF=0.1859;AFR_AF=0.2572;EUR_AF=0.0746;SAS_AF=0.1881;AA=A|||;VT=SNP
8	89300939	rs17667732	T	A	100	PASS	AC=630;AF=0.125799;AN=5008;NS=2504;DP=17682;EAS_AF=0.1101;AMR_AF=0.1715;AFR_AF=0.1188;EUR_AF=0.0726;SAS_AF=0.1738;AA=T|||;VT=SNP
8	89302448	rs36013966	G	A	100	PASS	AC=1457;AF=0.290935;AN=5008;NS=2504;DP=17928;EAS_AF=0.125;AMR_AF=0.2882;AFR_AF=0.4289;EUR_AF=0.2505;SAS_AF=0.319;AA=A|||;VT=SNP
8	89302508	rs77013547	A	G	100	PASS	AC=875;AF=0.17472;AN=5008;NS=2504;DP=15025;EAS_AF=0.1101;AMR_AF=0.1902;AFR_AF=0.2821;EUR_AF=0.0746;SAS_AF=0.1881;AA=G|||;VT=SNP
8	89303251	rs76199022	T	C	100	PASS	AC=631;AF=0.125998;AN=5008;NS=2504;DP=15381;EAS_AF=0.1101;AMR_AF=0.1729;AFR_AF=0.1188;EUR_AF=0.0726;SAS_AF=0.1738;AA=T|||;VT=SNP
8	89303276	rs116972207	G	A	100	PASS	AC=159;AF=0.0317492;AN=5008;NS=2504;DP=15019;EAS_AF=0.0327;AMR_AF=0.0908;AFR_AF=0.0098;EUR_AF=0.0169;SAS_AF=0.0337;AA=G|||;VT=SNP
8	89303713	rs17667749	C	A	100	PASS	AC=631;AF=0.125998;AN=5008;NS=2504;DP=15663;EAS_AF=0.1101;AMR_AF=0.1729;AFR_AF=0.1195;EUR_AF=0.0726;SAS_AF=0.1728;AA=C|||;VT=SNP
8	89304277	rs17667787	G	T	100	PASS	AC=630;AF=0.125799;AN=5008;NS=2504;DP=15241;EAS_AF=0.1101;AMR_AF=0.1715;AFR_AF=0.1188;EUR_AF=0.0726;SAS_AF=0.1738;AA=G|||;VT=SNP
8	89304343	rs16880720	A	G	100	PASS	AC=874;AF=0.174521;AN=5008;NS=2504;DP=16937;EAS_AF=0.1101;AMR_AF=0.1888;AFR_AF=0.2821;EUR_AF=0.0746;SAS_AF=0.1881;AA=G|||;VT=SNP
8	89304647	rs28986498	G	C	100	PASS	AC=875;AF=0.17472;AN=5008;NS=2504;DP=15360;EAS_AF=0.1101;AMR_AF=0.1902;AFR_AF=0.2821;EUR_AF=0.0746;SAS_AF=0.1881;AA=C|||;VT=SNP
8	89304721	rs28986497	A	C	100	PASS	AC=367;AF=0.0732827;AN=5008;NS=2504;DP=16794;EAS_AF=0.0486;AMR_AF=0.036;AFR_AF=0.0862;EUR_AF=0.0696;SAS_AF=0.1115;AA=A|||;VT=SNP
8	89305001	rs11986810	A	T	100	PASS	AC=1639;AF=0.327276;AN=5008;NS=2504;DP=16263;EAS_AF=0.125;AMR_AF=0.2997;AFR_AF=0.5605;EUR_AF=0.2505;SAS_AF=0.319;AA=T|||;VT=SNP
8	89305111	rs28986490	A	G	100	PASS	AC=631;AF=0.125998;AN=5008;NS=2504;DP=15566;EAS_AF=0.1101;AMR_AF=0.1729;AFR_AF=0.1188;EUR_AF=0.0726;SAS_AF=0.1738;AA=A|||;VT=SNP
8	89306002	rs17729512	A	G	100	PASS	AC=839;AF=0.167532;AN=5008;NS=2504;DP=15079;EAS_AF=0.1101;AMR_AF=0.1859;AFR_AF=0.2572;EUR_AF=0.0746;SAS_AF=0.1881;AA=G|||;VT=SNP
8	89306325	rs73692216	A	T	100	PASS	AC=631;AF=0.125998;AN=5008;NS=2504;DP=15463;EAS_AF=0.1101;AMR_AF=0.1729;AFR_AF=0.1188;EUR_AF=0.0726;SAS_AF=0.1738;AA=A|||;VT=SNP
8	89306483	rs10955556	A	G	100	PASS	AC=3222;AF=0.643371;AN=5008;NS=2504;DP=15981;EAS_AF=0.875;AMR_AF=0.6902;AFR_AF=0.3457;EUR_AF=0.7396;SAS_AF=0.6748;AA=A|||;VT=SNP
8	89307657	rs57749754	A	G	100	PASS	AC=631;AF=0.125998;AN=5008;NS=2504;DP=16453;EAS_AF=0.1101;AMR_AF=0.1729;AFR_AF=0.1188;EUR_AF=0.0726;SAS_AF=0.1738;AA=A|||;VT=SNP
8	89307670	rs17667853	A	T	100	PASS	AC=629;AF=0.125599;AN=5008;NS=2504;DP=16345;EAS_AF=0.1101;AMR_AF=0.1715;AFR_AF=0.118;EUR_AF=0.0726;SAS_AF=0.1738;AA=A|||;VT=SNP
8	89307761	rs17667883	A	G	100	PASS	AC=629;AF=0.125599;AN=5008;NS=2504;DP=17285;EAS_AF=0.1101;AMR_AF=0.1715;AFR_AF=0.118;EUR_AF=0.0726;SAS_AF=0.1738;AA=A|||;VT=SNP
8	89309524	rs12114224	C	A	100	PASS	AC=875;AF=0.17472;AN=5008;NS=2504;DP=16430;EAS_AF=0.1101;AMR_AF=0.1902;AFR_AF=0.2821;EUR_AF=0.0746;SAS_AF=0.1881;AA=A|||;VT=SNP
8	89309832	rs73692217	G	A	100	PASS	AC=875;AF=0.17472;AN=5008;NS=2504;DP=18019;EAS_AF=0.1101;AMR_AF=0.1902;AFR_AF=0.2821;EUR_AF=0.0746;SAS_AF=0.1881;AA=A|||;VT=SNP
8	89310376	rs7003179	T	C	100	PASS	AC=874;AF=0.174521;AN=5008;NS=2504;DP=19947;EAS_AF=0.1101;AMR_AF=0.1902;AFR_AF=0.2829;EUR_AF=0.0746;SAS_AF=0.1861;AA=C|||;VT=SNP
8	89310568	rs10100297	G	A	100	PASS	AC=2849;AF=0.56889;AN=5008;NS=2504;DP=20066;EAS_AF=0.8264;AMR_AF=0.6542;AFR_AF=0.2564;EUR_AF=0.67;SAS_AF=0.5613;AA=G|||;VT=SNP
8	89311123	rs73692218	A	T	100	PASS	AC=630;AF=0.125799;AN=5008;NS=2504;DP=15438;EAS_AF=0.1101;AMR_AF=0.1729;AFR_AF=0.1195;EUR_AF=0.0726;SAS_AF=0.1718;AA=A|||;VT=SNP
8	89311482	rs73692219	C	T	100	PASS	AC=873;AF=0.174321;AN=5008;NS=2504;DP=16687;EAS_AF=0.1101;AMR_AF=0.1902;AFR_AF=0.2829;EUR_AF=0.0746;SAS_AF=0.1851;AA=T|||;VT=SNP
8	89311785	rs7834743	A	G	100	PASS	AC=4523;AF=0.903155;AN=5008;NS=2504;DP=17444;EAS_AF=0.9514;AMR_AF=0.9553;AFR_AF=0.8411;EUR_AF=0.9205;SAS_AF=0.8824;AA=a|||;VT=SNP
8	89312168	rs17729596	T	G	100	PASS	AC=630;AF=0.125799;AN=5008;NS=2504;DP=17204;EAS_AF=0.1101;AMR_AF=0.1729;AFR_AF=0.1195;EUR_AF=0.0726;SAS_AF=0.1718;AA=T|||;VT=SNP
8	89312391	rs7816934	T	C	100	PASS	AC=1038;AF=0.207268;AN=5008;NS=2504;DP=16324;EAS_AF=0.119;AMR_AF=0.2104;AFR_AF=0.3283;EUR_AF=0.1064;SAS_AF=0.2362;AA=C|||;VT=SNP
8	89313787	rs28986476	C	T	100	PASS	AC=838;AF=0.167332;AN=5008;NS=2504;DP=18040;EAS_AF=0.1101;AMR_AF=0.1859;AFR_AF=0.2579;EUR_AF=0.0746;SAS_AF=0.1861;AA=T|||;VT=SNP
8	89315415	rs7843531	G	A	100	PASS	AC=836;AF=0.166933;AN=5008;NS=2504;DP=17926;EAS_AF=0.1101;AMR_AF=0.1902;AFR_AF=0.2542;EUR_AF=0.0746;SAS_AF=0.1861;AA=A|||;VT=SNP
8	89316185	rs58755914	C	T	100	PASS	AC=802;AF=0.160144;AN=5008;NS=2504;DP=19391;EAS_AF=0.1101;AMR_AF=0.1859;AFR_AF=0.2307;EUR_AF=0.0746;SAS_AF=0.1861;AA=T|||;VT=SNP
8	89318354	rs57279787	A	C	100	PASS	AC=630;AF=0.125799;AN=5008;NS=2504;DP=17396;EAS_AF=0.1101;AMR_AF=0.1729;AFR_AF=0.1195;EUR_AF=0.0726;SAS_AF=0.1718;AA=A|||;VT=SNP
8	89318698	rs58695872	C	A	100	PASS	AC=842;AF=0.168131;AN=5008;NS=2504;DP=20311;EAS_AF=0.1101;AMR_AF=0.1902;AFR_AF=0.2587;EUR_AF=0.0746;SAS_AF=0.1861;AA=A|||;VT=SNP
8	89319109	rs75529309	T	C	100	PASS	AC=630;AF=0.125799;AN=5008;NS=2504;DP=19612;EAS_AF=0.1101;AMR_AF=0.1729;AFR_AF=0.1195;EUR_AF=0.0726;SAS_AF=0.1718;AA=T|||;VT=SNP
8	89319697	rs7000030	C	T	100	PASS	AC=838;AF=0.167332;AN=5008;NS=2504;DP=16845;EAS_AF=0.1101;AMR_AF=0.1902;AFR_AF=0.2557;EUR_AF=0.0746;SAS_AF=0.1861;AA=c|||;VT=SNP
8	89319836	rs73692222	T	C	100	PASS	AC=630;AF=0.125799;AN=5008;NS=2504;DP=15092;EAS_AF=0.1101;AMR_AF=0.1729;AFR_AF=0.1195;EUR_AF=0.0726;SAS_AF=0.1718;AA=T|||;VT=SNP
8	89320119	rs7817311	A	C	100	PASS	AC=631;AF=0.125998;AN=5008;NS=2504;DP=15304;EAS_AF=0.1101;AMR_AF=0.1729;AFR_AF=0.1195;EUR_AF=0.0736;SAS_AF=0.1718;AA=A|||;VT=SNP
8	89321267	rs16880925	T	A	100	PASS	AC=441;AF=0.0880591;AN=5008;NS=2504;DP=14868;EAS_AF=0.1101;AMR_AF=0.1081;AFR_AF=0.0862;EUR_AF=0.0249;SAS_AF=0.1186;AA=T|||;VT=SNP
8	89322419	rs16880935	C	T	100	PASS	AC=840;AF=0.167732;AN=5008;NS=2504;DP=16788;EAS_AF=0.1111;AMR_AF=0.1916;AFR_AF=0.2557;EUR_AF=0.0746;SAS_AF=0.1861;AA=T|||;VT=SNP
8	89322905	rs3851539	G	A	100	PASS	AC=1988;AF=0.396965;AN=5008;NS=2504;DP=16705;EAS_AF=0.4444;AMR_AF=0.3689;AFR_AF=0.23;EUR_AF=0.5646;SAS_AF=0.4213;AA=G|||;VT=SNP
8	89323004	rs3844198	A	C	100	PASS	AC=3210;AF=0.640974;AN=5008;NS=2504;DP=15859;EAS_AF=0.875;AMR_AF=0.6888;AFR_AF=0.3389;EUR_AF=0.7396;SAS_AF=0.6728;AA=A|||;VT=SNP
8	89324848	rs4463475	G	A	100	PASS	AC=2858;AF=0.570687;AN=5008;NS=2504;DP=18237;EAS_AF=0.8254;AMR_AF=0.6571;AFR_AF=0.2572;EUR_AF=0.675;SAS_AF=0.5634;AA=G|||;VT=SNP
8	89325122	rs113251965	A	G	100	PASS	AC=843;AF=0.168331;AN=5008;NS=2504;DP=17108;EAS_AF=0.1101;AMR_AF=0.1902;AFR_AF=0.2595;EUR_AF=0.0746;SAS_AF=0.1861;AA=G|||;VT=SNP
8	89325286	rs75909341	T	C	100	PASS	AC=839;AF=0.167532;AN=5008;NS=2504;DP=18361;EAS_AF=0.1101;AMR_AF=0.1902;AFR_AF=0.2564;EUR_AF=0.0746;SAS_AF=0.1861;AA=C|||;VT=SNP
8	89326461	rs73692223	A	C	100	PASS	AC=838;AF=0.167332;AN=5008;NS=2504;DP=15697;EAS_AF=0.1101;AMR_AF=0.1902;AFR_AF=0.2557;EUR_AF=0.0746;SAS_AF=0.1861;AA=C|||;VT=SNP
8	89326781	rs73692224	G	A	100	PASS	AC=838;AF=0.167332;AN=5008;NS=2504;DP=16047;EAS_AF=0.1101;AMR_AF=0.1902;AFR_AF=0.2557;EUR_AF=0.0746;SAS_AF=0.1861;AA=A|||;VT=SNP
8	89327593	rs73692225	C	T	100	PASS	AC=838;AF=0.167332;AN=5008;NS=2504;DP=19725;EAS_AF=0.1101;AMR_AF=0.1902;AFR_AF=0.2557;EUR_AF=0.0746;SAS_AF=0.1861;AA=T|||;VT=SNP
8	89327738	rs10504846	C	T	100	PASS	AC=630;AF=0.125799;AN=5008;NS=2504;DP=19318;EAS_AF=0.1101;AMR_AF=0.1729;AFR_AF=0.1195;EUR_AF=0.0726;SAS_AF=0.1718;AA=C|||;VT=SNP
8	89328797	rs55888684	C	A	100	PASS	AC=630;AF=0.125799;AN=5008;NS=2504;DP=20070;EAS_AF=0.1101;AMR_AF=0.1729;AFR_AF=0.1195;EUR_AF=0.0726;SAS_AF=0.1718;AA=C|||;VT=SNP
8	89328803	rs56322839	A	C	100	PASS	AC=630;AF=0.125799;AN=5008;NS=2504;DP=20130;EAS_AF=0.1101;AMR_AF=0.1729;AFR_AF=0.1195;EUR_AF=0.0726;SAS_AF=0.1718;AA=A|||;VT=SNP
8	89328847	rs56053776	A	G	100	PASS	AC=632;AF=0.126198;AN=5008;NS=2504;DP=20035;EAS_AF=0.1101;AMR_AF=0.1729;AFR_AF=0.1203;EUR_AF=0.0726;SAS_AF=0.1728;AA=A|||;VT=SNP
8	89330686	rs73692226	C	T	100	PASS	AC=490;AF=0.0978435;AN=5008;NS=2504;DP=18175;EAS_AF=0.1101;AMR_AF=0.1167;AFR_AF=0.1188;EUR_AF=0.0249;SAS_AF=0.1186;AA=C|||;VT=SNP
8	89331430	rs73692227	A	G	100	PASS	AC=491;AF=0.0980431;AN=5008;NS=2504;DP=19043;EAS_AF=0.1111;AMR_AF=0.1167;AFR_AF=0.1188;EUR_AF=0.0249;SAS_AF=0.1186;AA=A|||;VT=SNP
8	89334260	rs7837860	T	C	100	PASS	AC=1278;AF=0.255192;AN=5008;NS=2504;DP=17797;EAS_AF=0.1161;AMR_AF=0.268;AFR_AF=0.3752;EUR_AF=0.2167;SAS_AF=0.2669;AA=T|||;VT=SNP
8	89334509	rs10094702	T	C	100	PASS	AC=344;AF=0.0686901;AN=5008;NS=2504;DP=17174;EAS_AF=0.002;AMR_AF=0.1052;AFR_AF=0.0113;EUR_AF=0.2038;SAS_AF=0.0501;AA=T|||;VT=SNP
8	89334910	rs35889496	A	G	100	PASS	AC=2822;AF=0.563498;AN=5008;NS=2504;DP=16787;EAS_AF=0.6607;AMR_AF=0.755;AFR_AF=0.3064;EUR_AF=0.667;SAS_AF=0.5685;AA=A|||;VT=SNP
8	89335647	rs7014590	T	C	100	PASS	AC=1760;AF=0.351438;AN=5008;NS=2504;DP=13968;EAS_AF=0.1587;AMR_AF=0.2839;AFR_AF=0.5545;EUR_AF=0.2833;SAS_AF=0.3937;AA=T|||;VT=SNP
8	89337036	rs10088444	C	T	100	PASS	AC=1756;AF=0.350639;AN=5008;NS=2504;DP=17011;EAS_AF=0.1587;AMR_AF=0.2839;AFR_AF=0.5522;EUR_AF=0.2823;SAS_AF=0.3937;AA=C|||;VT=SNP
8	89337237	rs73692228	A	T	100	PASS	AC=220;AF=0.0439297;AN=5008;NS=2504;DP=16783;EAS_AF=0.0258;AMR_AF=0.0965;AFR_AF=0.0431;EUR_AF=0.0258;SAS_AF=0.045;AA=A|||;VT=SNP
8	89337704	rs4515601	C	T	100	PASS	AC=2014;AF=0.402157;AN=5008;NS=2504;DP=16423;EAS_AF=0.1587;AMR_AF=0.3314;AFR_AF=0.6445;EUR_AF=0.325;SAS_AF=0.455;AA=T|||;VT=SNP
8	89338155	rs7835845	C	T	100	PASS	AC=1755;AF=0.350439;AN=5008;NS=2504;DP=17180;EAS_AF=0.1587;AMR_AF=0.2824;AFR_AF=0.5522;EUR_AF=0.2823;SAS_AF=0.3937;AA=T|||;VT=SNP
8	89339721	rs7828497	T	G	100	PASS	AC=1751;AF=0.349641;AN=5008;NS=2504;DP=8625;EAS_AF=0.1637;AMR_AF=0.2824;AFR_AF=0.5469;EUR_AF=0.2813;SAS_AF=0.3926;AA=T|||;VT=SNP
8	89340162	rs16892543	G	C	100	PASS	AC=1061;AF=0.211861;AN=5008;NS=2504;DP=13316;EAS_AF=0.126;AMR_AF=0.2262;AFR_AF=0.2405;EUR_AF=0.2217;SAS_AF=0.2413;AA=G|||;VT=SNP
8	89340257	rs28907872	C	A	100	PASS	AC=441;AF=0.0880591;AN=5008;NS=2504;DP=13091;EAS_AF=0.0863;AMR_AF=0.1066;AFR_AF=0.1006;EUR_AF=0.0318;SAS_AF=0.1176;AA=C|||;VT=SNP
8	89340301	rs28907871	C	T	100	PASS	AC=438;AF=0.0874601;AN=5008;NS=2504;DP=13994;EAS_AF=0.0863;AMR_AF=0.1066;AFR_AF=0.0983;EUR_AF=0.0318;SAS_AF=0.1176;AA=C|||;VT=SNP
8	89341038	rs13256784	G	C	100	PASS	AC=619;AF=0.123602;AN=5008;NS=2504;DP=15931;EAS_AF=0.0397;AMR_AF=0.1182;AFR_AF=0.1392;EUR_AF=0.1909;SAS_AF=0.1237;AA=G|||;VT=SNP
8	89342288	rs4246109	C	A	100	PASS	AC=3549;AF=0.708666;AN=5008;NS=2504;DP=19603;EAS_AF=0.875;AMR_AF=0.7522;AFR_AF=0.4947;EUR_AF=0.7783;SAS_AF=0.7239;AA=A|||;VT=SNP
8	89342516	rs4246111	T	C	100	PASS	AC=3550;AF=0.708866;AN=5008;NS=2504;DP=18249;EAS_AF=0.875;AMR_AF=0.7522;AFR_AF=0.4955;EUR_AF=0.7783;SAS_AF=0.7239;AA=C|||;VT=SNP
8	89342944	rs12677791	T	C	100	PASS	AC=1970;AF=0.393371;AN=5008;NS=2504;DP=17291;EAS_AF=0.4276;AMR_AF=0.3804;AFR_AF=0.23;EUR_AF=0.5706;SAS_AF=0.4059;AA=T|||;VT=SNP
8	89343458	rs16881203	G	T	100	PASS	AC=1429;AF=0.285343;AN=5008;NS=2504;DP=17794;EAS_AF=0.125;AMR_AF=0.2464;AFR_AF=0.4834;EUR_AF=0.2217;SAS_AF=0.2761;AA=G|||;VT=SNP
8	89343809	rs73692229	T	C	100	PASS	AC=366;AF=0.0730831;AN=5008;NS=2504;DP=18589;EAS_AF=0.0853;AMR_AF=0.098;AFR_AF=0.0492;EUR_AF=0.0318;SAS_AF=0.1176;AA=T|||;VT=SNP
8	89344301	rs4961086	A	G	100	PASS	AC=2986;AF=0.596246;AN=5008;NS=2504;DP=17335;EAS_AF=0.8433;AMR_AF=0.6729;AFR_AF=0.3434;EUR_AF=0.6759;SAS_AF=0.547;AA=A|||;VT=SNP
8	89344622	rs4961087	C	G	100	PASS	AC=2985;AF=0.596046;AN=5008;NS=2504;DP=17758;EAS_AF=0.8433;AMR_AF=0.6729;AFR_AF=0.3427;EUR_AF=0.6759;SAS_AF=0.547;AA=C|||;VT=SNP
8	89344794	rs4246112	C	T	100	PASS	AC=2985;AF=0.596046;AN=5008;NS=2504;DP=20432;EAS_AF=0.8423;AMR_AF=0.6729;AFR_AF=0.3434;EUR_AF=0.6759;SAS_AF=0.547;AA=C|||;VT=SNP
8	89344801	rs4246113	A	T	100	PASS	AC=2984;AF=0.595847;AN=5008;NS=2504;DP=20145;EAS_AF=0.8423;AMR_AF=0.6729;AFR_AF=0.3434;EUR_AF=0.675;SAS_AF=0.547;AA=A|||;VT=SNP
8	89344949	rs79744793	A	G	100	PASS	AC=415;AF=0.0828674;AN=5008;NS=2504;DP=18213;EAS_AF=0.0327;AMR_AF=0.0389;AFR_AF=0.1377;EUR_AF=0.0596;SAS_AF=0.1155;AA=A|||;VT=SNP
8	89345187	rs10504845	T	A	100	PASS	AC=1220;AF=0.24361;AN=5008;NS=2504;DP=19102;EAS_AF=0.124;AMR_AF=0.2363;AFR_AF=0.357;EUR_AF=0.2217;SAS_AF=0.2413;AA=T|||;VT=SNP
8	89345707	rs4559289	A	G	100	PASS	AC=567;AF=0.113219;AN=5008;NS=2504;DP=19563;EAS_AF=0.0327;AMR_AF=0.0793;AFR_AF=0.1536;EUR_AF=0.1024;SAS_AF=0.1769;AA=A|||;VT=SNP
8	89345880	rs16881281	C	T	100	PASS	AC=484;AF=0.0966454;AN=5008;NS=2504;DP=18347;EAS_AF=0.0397;AMR_AF=0.1066;AFR_AF=0.0666;EUR_AF=0.175;SAS_AF=0.1084;AA=C|||;VT=SNP
8	89347958	rs111992066	G	A	100	PASS	AC=687;AF=0.137181;AN=5008;NS=2504;DP=14523;EAS_AF=0.0585;AMR_AF=0.1643;AFR_AF=0.1543;EUR_AF=0.1004;SAS_AF=0.2137;AA=G|||;VT=SNP
8	89348016	rs4961089	C	T	100	PASS	AC=2980;AF=0.595048;AN=5008;NS=2504;DP=15596;EAS_AF=0.8423;AMR_AF=0.6729;AFR_AF=0.3434;EUR_AF=0.672;SAS_AF=0.546;AA=C|||;VT=SNP
8	89348420	rs4395935	A	G	100	PASS	AC=1268;AF=0.253195;AN=5008;NS=2504;DP=12778;EAS_AF=0.0992;AMR_AF=0.1614;AFR_AF=0.4796;EUR_AF=0.2217;SAS_AF=0.2035;AA=A|||;VT=SNP
8	89348431	rs75163742	C	T	100	PASS	AC=726;AF=0.144968;AN=5008;NS=2504;DP=12838;EAS_AF=0.0585;AMR_AF=0.1643;AFR_AF=0.1558;EUR_AF=0.1004;SAS_AF=0.2515;AA=C|||;VT=SNP
8	89349671	rs4961090	A	G	100	PASS	AC=2961;AF=0.591254;AN=5008;NS=2504;DP=17762;EAS_AF=0.8433;AMR_AF=0.6729;AFR_AF=0.326;EUR_AF=0.6759;SAS_AF=0.545;AA=A|||;VT=SNP
8	89351074	rs7825672	T	A	100	PASS	AC=1273;AF=0.254193;AN=5008;NS=2504;DP=16021;EAS_AF=0.0992;AMR_AF=0.1614;AFR_AF=0.4803;EUR_AF=0.2217;SAS_AF=0.2076;AA=T|||;VT=SNP
8	89352314	rs4548227	A	G	100	PASS	AC=2980;AF=0.595048;AN=5008;NS=2504;DP=18273;EAS_AF=0.8433;AMR_AF=0.6729;AFR_AF=0.3396;EUR_AF=0.6759;SAS_AF=0.546;AA=A|||;VT=SNP
8	89352411	rs35175011	G	A	100	PASS	AC=1270;AF=0.253594;AN=5008;NS=2504;DP=19381;EAS_AF=0.0982;AMR_AF=0.1614;AFR_AF=0.4803;EUR_AF=0.2217;SAS_AF=0.2055;AA=G|||;VT=SNP
8	89353507	rs77555604	A	G	100	PASS	AC=725;AF=0.144768;AN=5008;NS=2504;DP=17751;EAS_AF=0.0585;AMR_AF=0.1643;AFR_AF=0.1573;EUR_AF=0.1004;SAS_AF=0.2485;AA=A|||;VT=SNP
8	89355538	rs28787399	G	A	100	PASS	AC=1154;AF=0.230431;AN=5008;NS=2504;DP=17957;EAS_AF=0.0982;AMR_AF=0.1527;AFR_AF=0.3971;EUR_AF=0.2227;SAS_AF=0.2045;AA=G|||;VT=SNP
8	89356149	rs112441769	A	G	100	PASS	AC=738;AF=0.147364;AN=5008;NS=2504;DP=16945;EAS_AF=0.0585;AMR_AF=0.17;AFR_AF=0.1899;EUR_AF=0.1004;SAS_AF=0.2137;AA=A|||;VT=SNP
8	89356580	rs9656892	T	G	100	PASS	AC=2983;AF=0.595647;AN=5008;NS=2504;DP=18135;EAS_AF=0.8433;AMR_AF=0.6715;AFR_AF=0.3419;EUR_AF=0.6759;SAS_AF=0.547;AA=T|||;VT=SNP
8	89356831	rs7009149	C	T	100	PASS	AC=2982;AF=0.595447;AN=5008;NS=2504;DP=14628;EAS_AF=0.8423;AMR_AF=0.6715;AFR_AF=0.3419;EUR_AF=0.6759;SAS_AF=0.547;AA=C|||;VT=SNP
8	89359127	rs58644813	T	G	100	PASS	AC=882;AF=0.176118;AN=5008;NS=2504;DP=18222;EAS_AF=0.0992;AMR_AF=0.1311;AFR_AF=0.202;EUR_AF=0.2227;SAS_AF=0.2045;AA=T|||;VT=SNP
8	89359381	rs114166836	A	T	100	PASS	AC=542;AF=0.108227;AN=5008;NS=2504;DP=16610;EAS_AF=0.0585;AMR_AF=0.1254;AFR_AF=0.1392;EUR_AF=0.0596;SAS_AF=0.1554;AA=A|||;VT=SNP
8	89359598	rs10955586	T	C	100	PASS	AC=2978;AF=0.594649;AN=5008;NS=2504;DP=17897;EAS_AF=0.8433;AMR_AF=0.6715;AFR_AF=0.3381;EUR_AF=0.6759;SAS_AF=0.547;AA=T|||;VT=SNP
8	89359880	rs116196672	A	T	100	PASS	AC=431;AF=0.0860623;AN=5008;NS=2504;DP=19799;EAS_AF=0.0585;AMR_AF=0.121;AFR_AF=0.0575;EUR_AF=0.0596;SAS_AF=0.1554;AA=A|||;VT=SNP
8	89360760	rs7823223	C	A	100	PASS	AC=1153;AF=0.230232;AN=5008;NS=2504;DP=19964;EAS_AF=0.0982;AMR_AF=0.1527;AFR_AF=0.3971;EUR_AF=0.2217;SAS_AF=0.2045;AA=C|||;VT=SNP
8	89361040	rs6469364	A	G	100	PASS	AC=1166;AF=0.232827;AN=5008;NS=2504;DP=13873;EAS_AF=0.0982;AMR_AF=0.1599;AFR_AF=0.3979;EUR_AF=0.2276;SAS_AF=0.2055;AA=A|||;VT=SNP
8	89361555	rs13249594	A	G	100	PASS	AC=1032;AF=0.20607;AN=5008;NS=2504;DP=18272;EAS_AF=0.4355;AMR_AF=0.2925;AFR_AF=0.0946;EUR_AF=0.1133;SAS_AF=0.1544;AA=A|||;VT=SNP
8	89363376	rs13250349	C	T	100	PASS	AC=3528;AF=0.704473;AN=5008;NS=2504;DP=10931;EAS_AF=0.9018;AMR_AF=0.7968;AFR_AF=0.4834;EUR_AF=0.7356;SAS_AF=0.7025;AA=C|||;VT=SNP
8	89363607	rs58255283	G	A	100	PASS	AC=880;AF=0.175719;AN=5008;NS=2504;DP=14209;EAS_AF=0.0982;AMR_AF=0.1311;AFR_AF=0.202;EUR_AF=0.2217;SAS_AF=0.2045;AA=G|||;VT=SNP
8	89363816	rs79490511	T	G	100	PASS	AC=545;AF=0.108826;AN=5008;NS=2504;DP=15466;EAS_AF=0.0585;AMR_AF=0.1254;AFR_AF=0.1415;EUR_AF=0.0596;SAS_AF=0.1554;AA=T|||;VT=SNP
8	89365246	rs147594649	C	T	100	PASS	AC=545;AF=0.108826;AN=5008;NS=2504;DP=9218;EAS_AF=0.0585;AMR_AF=0.1254;AFR_AF=0.1415;EUR_AF=0.0596;SAS_AF=0.1554;AA=c|||;VT=SNP
8	89365808	rs73275292	A	G	100	PASS	AC=258;AF=0.0515176;AN=5008;NS=2504;DP=20669;EAS_AF=0.0585;AMR_AF=0.013;AFR_AF=0.062;EUR_AF=0.0318;SAS_AF=0.0777;AA=A|||;VT=SNP
8	89365835	rs56912549	A	G	100	PASS	AC=545;AF=0.108826;AN=5008;NS=2504;DP=20290;EAS_AF=0.0585;AMR_AF=0.1254;AFR_AF=0.1415;EUR_AF=0.0596;SAS_AF=0.1554;AA=A|||;VT=SNP
8	89366264	rs6994283	G	A	100	PASS	AC=1153;AF=0.230232;AN=5008;NS=2504;DP=13712;EAS_AF=0.0982;AMR_AF=0.1527;AFR_AF=0.3971;EUR_AF=0.2217;SAS_AF=0.2045;AA=G|||;VT=SNP
8	89367107	rs13262875	T	C	100	PASS	AC=1155;AF=0.230631;AN=5008;NS=2504;DP=20383;EAS_AF=0.0982;AMR_AF=0.1527;AFR_AF=0.3971;EUR_AF=0.2217;SAS_AF=0.2065;AA=T|||;VT=SNP
8	89367130	rs78827343	C	T	100	PASS	AC=434;AF=0.0866613;AN=5008;NS=2504;DP=20867;EAS_AF=0.0585;AMR_AF=0.121;AFR_AF=0.0613;EUR_AF=0.0596;SAS_AF=0.1534;AA=C|||;VT=SNP
8	89368594	rs7006944	C	T	100	PASS	AC=3525;AF=0.703874;AN=5008;NS=2504;DP=19235;EAS_AF=0.9008;AMR_AF=0.7968;AFR_AF=0.4834;EUR_AF=0.7356;SAS_AF=0.7004;AA=C|||;VT=SNP
8	89368920	rs71526933	G	C	100	PASS	AC=486;AF=0.0970447;AN=5008;NS=2504;DP=18508;EAS_AF=0.0407;AMR_AF=0.1066;AFR_AF=0.0651;EUR_AF=0.175;SAS_AF=0.1115;AA=G|||;VT=SNP
8	89368945	rs74408158	A	G	100	PASS	AC=434;AF=0.0866613;AN=5008;NS=2504;DP=17910;EAS_AF=0.0585;AMR_AF=0.121;AFR_AF=0.0613;EUR_AF=0.0596;SAS_AF=0.1534;AA=A|||;VT=SNP
8	89369940	rs10481112	C	T	100	PASS	AC=2983;AF=0.595647;AN=5008;NS=2504;DP=13532;EAS_AF=0.8433;AMR_AF=0.6715;AFR_AF=0.3419;EUR_AF=0.6759;SAS_AF=0.547;AA=c|||;VT=SNP
8	89369976	rs10100170	C	T	100	PASS	AC=1162;AF=0.232029;AN=5008;NS=2504;DP=14532;EAS_AF=0.0982;AMR_AF=0.1585;AFR_AF=0.3964;EUR_AF=0.2237;SAS_AF=0.2086;AA=C|||;VT=SNP
8	89370198	rs111966557	C	A	100	PASS	AC=544;AF=0.108626;AN=5008;NS=2504;DP=16085;EAS_AF=0.0585;AMR_AF=0.1254;AFR_AF=0.1422;EUR_AF=0.0596;SAS_AF=0.1534;AA=C|||;VT=SNP
8	89370279	rs79744929	C	T	100	PASS	AC=434;AF=0.0866613;AN=5008;NS=2504;DP=16051;EAS_AF=0.0585;AMR_AF=0.121;AFR_AF=0.0613;EUR_AF=0.0596;SAS_AF=0.1534;AA=C|||;VT=SNP
8	89371069	rs6984041	C	T	100	PASS	AC=1155;AF=0.230631;AN=5008;NS=2504;DP=17508;EAS_AF=0.0982;AMR_AF=0.1527;AFR_AF=0.3971;EUR_AF=0.2217;SAS_AF=0.2065;AA=C|||;VT=SNP
8	89371594	rs7004601	A	C	100	PASS	AC=3529;AF=0.704673;AN=5008;NS=2504;DP=18337;EAS_AF=0.9018;AMR_AF=0.7983;AFR_AF=0.4856;EUR_AF=0.7356;SAS_AF=0.6994;AA=A|||;VT=SNP
8	89372037	rs4461943	C	T	100	PASS	AC=3530;AF=0.704872;AN=5008;NS=2504;DP=19219;EAS_AF=0.9018;AMR_AF=0.7983;AFR_AF=0.4856;EUR_AF=0.7356;SAS_AF=0.7004;AA=c|||;VT=SNP
8	89372154	rs59951423	C	T	100	PASS	AC=543;AF=0.108427;AN=5008;NS=2504;DP=17398;EAS_AF=0.0585;AMR_AF=0.1254;AFR_AF=0.1415;EUR_AF=0.0596;SAS_AF=0.1534;AA=C|||;VT=SNP
8	89372511	rs13261175	T	G	100	PASS	AC=883;AF=0.176318;AN=5008;NS=2504;DP=16257;EAS_AF=0.0992;AMR_AF=0.1311;AFR_AF=0.202;EUR_AF=0.2217;SAS_AF=0.2065;AA=T|||;VT=SNP
8	89372846	rs4497011	G	T	100	PASS	AC=3681;AF=0.735024;AN=5008;NS=2504;DP=16022;EAS_AF=0.9008;AMR_AF=0.8084;AFR_AF=0.5696;EUR_AF=0.7356;SAS_AF=0.7352;AA=T|||;VT=SNP
8	89373036	rs6989866	T	C	100	PASS	AC=3124;AF=0.623802;AN=5008;NS=2504;DP=15173;EAS_AF=0.8442;AMR_AF=0.7133;AFR_AF=0.3517;EUR_AF=0.7167;SAS_AF=0.6053;AA=T|||;VT=SNP
8	89373041	rs60298754	C	T	100	PASS	AC=237;AF=0.0473243;AN=5008;NS=2504;DP=15227;EAS_AF=0.0575;AMR_AF=0.013;AFR_AF=0.0454;EUR_AF=0.0318;SAS_AF=0.0798;AA=C|||;VT=SNP
8	89373327	rs36116061	T	G	100	PASS	AC=959;AF=0.191494;AN=5008;NS=2504;DP=14272;EAS_AF=0.0605;AMR_AF=0.2118;AFR_AF=0.23;EUR_AF=0.1968;SAS_AF=0.2546;AA=T|||;VT=SNP
8	89373916	rs6469372	G	A	100	PASS	AC=1291;AF=0.257788;AN=5008;NS=2504;DP=17746;EAS_AF=0.0982;AMR_AF=0.1931;AFR_AF=0.4047;EUR_AF=0.2624;SAS_AF=0.2648;AA=g|||;VT=SNP
8	89374660	rs4483202	T	G	100	PASS	AC=2988;AF=0.596645;AN=5008;NS=2504;DP=17009;EAS_AF=0.8442;AMR_AF=0.6729;AFR_AF=0.3442;EUR_AF=0.6759;SAS_AF=0.547;AA=T|||;VT=SNP
8	89374809	rs4320597	A	G	100	PASS	AC=2988;AF=0.596645;AN=5008;NS=2504;DP=12260;EAS_AF=0.8442;AMR_AF=0.6729;AFR_AF=0.3442;EUR_AF=0.6759;SAS_AF=0.547;AA=A|||;VT=SNP
8	89376806	rs16881745	C	T	100	PASS	AC=543;AF=0.108427;AN=5008;NS=2504;DP=15431;EAS_AF=0.0585;AMR_AF=0.1254;AFR_AF=0.1415;EUR_AF=0.0596;SAS_AF=0.1534;AA=C|||;VT=SNP
8	89377502	rs1394511	A	G	100	PASS	AC=1154;AF=0.230431;AN=5008;NS=2504;DP=14943;EAS_AF=0.0972;AMR_AF=0.1527;AFR_AF=0.3971;EUR_AF=0.2217;SAS_AF=0.2065;AA=A|||;VT=SNP
8	89378681	rs4275260	G	A	100	PASS	AC=2988;AF=0.596645;AN=5008;NS=2504;DP=15818;EAS_AF=0.8442;AMR_AF=0.6729;AFR_AF=0.3442;EUR_AF=0.6759;SAS_AF=0.547;AA=G|||;VT=SNP
8	89379019	rs1857753	A	G	100	PASS	AC=2988;AF=0.596645;AN=5008;NS=2504;DP=14418;EAS_AF=0.8442;AMR_AF=0.6729;AFR_AF=0.3442;EUR_AF=0.6759;SAS_AF=0.547;AA=A|||;VT=SNP
8	89379630	rs34051963	T	A	100	PASS	AC=1160;AF=0.231629;AN=5008;NS=2504;DP=19267;EAS_AF=0.0972;AMR_AF=0.1527;AFR_AF=0.4017;EUR_AF=0.2217;SAS_AF=0.2065;AA=T|||;VT=SNP
8	89381207	rs73277117	A	C	100	PASS	AC=257;AF=0.0513179;AN=5008;NS=2504;DP=18800;EAS_AF=0.0575;AMR_AF=0.013;AFR_AF=0.0598;EUR_AF=0.0318;SAS_AF=0.0808;AA=A|||;VT=SNP
8	89381372	rs1910730	A	G	100	PASS	AC=1153;AF=0.230232;AN=5008;NS=2504;DP=18751;EAS_AF=0.0962;AMR_AF=0.1527;AFR_AF=0.3971;EUR_AF=0.2217;SAS_AF=0.2065;AA=A|||;VT=SNP
8	89382116	rs58418586	T	A	100	PASS	AC=983;AF=0.196286;AN=5008;NS=2504;DP=18319;EAS_AF=0.0972;AMR_AF=0.1427;AFR_AF=0.2731;EUR_AF=0.2217;SAS_AF=0.2065;AA=T|||;VT=SNP
8	89383150	rs1857754	A	G	100	PASS	AC=2987;AF=0.596446;AN=5008;NS=2504;DP=14557;EAS_AF=0.8442;AMR_AF=0.6729;AFR_AF=0.3434;EUR_AF=0.6759;SAS_AF=0.547;AA=A|||;VT=SNP
8	89383311	rs1857755	T	C	100	PASS	AC=2988;AF=0.596645;AN=5008;NS=2504;DP=16248;EAS_AF=0.8442;AMR_AF=0.6729;AFR_AF=0.3442;EUR_AF=0.6759;SAS_AF=0.547;AA=T|||;VT=SNP
8	89383361	rs80050131	C	T	100	PASS	AC=434;AF=0.0866613;AN=5008;NS=2504;DP=15544;EAS_AF=0.0585;AMR_AF=0.121;AFR_AF=0.0613;EUR_AF=0.0596;SAS_AF=0.1534;AA=C|||;VT=SNP
8	89383691	rs78485342	T	C	100	PASS	AC=419;AF=0.0836661;AN=5008;NS=2504;DP=14652;EAS_AF=0.0585;AMR_AF=0.1196;AFR_AF=0.0507;EUR_AF=0.0596;SAS_AF=0.1534;AA=T|||;VT=SNP
8	89383727	rs1504801	G	A	100	PASS	AC=880;AF=0.175719;AN=5008;NS=2504;DP=14334;EAS_AF=0.0972;AMR_AF=0.1311;AFR_AF=0.2012;EUR_AF=0.2217;SAS_AF=0.2065;AA=G|||;VT=SNP
8	89384850	rs75617330	C	T	100	PASS	AC=438;AF=0.0874601;AN=5008;NS=2504;DP=19216;EAS_AF=0.0387;AMR_AF=0.1023;AFR_AF=0.0333;EUR_AF=0.175;SAS_AF=0.1104;AA=C|||;VT=SNP
8	89384911	rs77245705	A	G	100	PASS	AC=436;AF=0.0870607;AN=5008;NS=2504;DP=18858;EAS_AF=0.0585;AMR_AF=0.1225;AFR_AF=0.0613;EUR_AF=0.0596;SAS_AF=0.1544;AA=A|||;VT=SNP
8	89385520	rs56231945	C	T	100	PASS	AC=1154;AF=0.230431;AN=5008;NS=2504;DP=13337;EAS_AF=0.0972;AMR_AF=0.1527;AFR_AF=0.3971;EUR_AF=0.2217;SAS_AF=0.2065;AA=C|||;VT=SNP
8	89385808	rs56187488	T	C	100	PASS	AC=1701;AF=0.339657;AN=5008;NS=2504;DP=13732;EAS_AF=0.1548;AMR_AF=0.2781;AFR_AF=0.5424;EUR_AF=0.2813;SAS_AF=0.3599;AA=T|||;VT=SNP
8	89386114	rs79089647	A	G	100	PASS	AC=434;AF=0.0866613;AN=5008;NS=2504;DP=15762;EAS_AF=0.0585;AMR_AF=0.121;AFR_AF=0.0613;EUR_AF=0.0596;SAS_AF=0.1534;AA=A|||;VT=SNP
8	89386882	rs73277124	A	G	100	PASS	AC=634;AF=0.126597;AN=5008;NS=2504;DP=21609;EAS_AF=0.0585;AMR_AF=0.1369;AFR_AF=0.2042;EUR_AF=0.0596;SAS_AF=0.1534;AA=A|||;VT=SNP
8	89388335	rs10283316	G	A	100	PASS	AC=2983;AF=0.595647;AN=5008;NS=2504;DP=18153;EAS_AF=0.8442;AMR_AF=0.6715;AFR_AF=0.3411;EUR_AF=0.6759;SAS_AF=0.547;AA=G|||;VT=SNP
8	89388893	rs79577870	A	G	100	PASS	AC=434;AF=0.0866613;AN=5008;NS=2504;DP=15994;EAS_AF=0.0585;AMR_AF=0.121;AFR_AF=0.0613;EUR_AF=0.0596;SAS_AF=0.1534;AA=A|||;VT=SNP
8	89389442	rs78131177	A	G	100	PASS	AC=434;AF=0.0866613;AN=5008;NS=2504;DP=22183;EAS_AF=0.0585;AMR_AF=0.121;AFR_AF=0.0613;EUR_AF=0.0596;SAS_AF=0.1534;AA=A|||;VT=SNP
8	89389761	rs67312178	A	T	100	PASS	AC=1155;AF=0.230631;AN=5008;NS=2504;DP=14563;EAS_AF=0.0972;AMR_AF=0.1527;AFR_AF=0.3979;EUR_AF=0.2217;SAS_AF=0.2065;AA=A|||;VT=SNP
8	89390053	rs4246115	G	A	100	PASS	AC=2983;AF=0.595647;AN=5008;NS=2504;DP=15847;EAS_AF=0.8442;AMR_AF=0.6715;AFR_AF=0.3411;EUR_AF=0.6759;SAS_AF=0.547;AA=G|||;VT=SNP
8	89390073	rs58337229	A	T	100	PASS	AC=435;AF=0.086861;AN=5008;NS=2504;DP=15420;EAS_AF=0.0595;AMR_AF=0.121;AFR_AF=0.0613;EUR_AF=0.0596;SAS_AF=0.1534;AA=A|||;VT=SNP
8	89390411	rs7003388	C	T	100	PASS	AC=1160;AF=0.231629;AN=5008;NS=2504;DP=17256;EAS_AF=0.0972;AMR_AF=0.1527;AFR_AF=0.4017;EUR_AF=0.2217;SAS_AF=0.2065;AA=C|||;VT=SNP
8	89390692	rs7002751	G	A	100	PASS	AC=1155;AF=0.230631;AN=5008;NS=2504;DP=17764;EAS_AF=0.0972;AMR_AF=0.1527;AFR_AF=0.3979;EUR_AF=0.2217;SAS_AF=0.2065;AA=G|||;VT=SNP
8	89390946	rs6989402	A	G	100	PASS	AC=1160;AF=0.231629;AN=5008;NS=2504;DP=20686;EAS_AF=0.0972;AMR_AF=0.1527;AFR_AF=0.4017;EUR_AF=0.2217;SAS_AF=0.2065;AA=A|||;VT=SNP
8	89391354	rs4434662	C	A	100	PASS	AC=2981;AF=0.595248;AN=5008;NS=2504;DP=16863;EAS_AF=0.8442;AMR_AF=0.6715;AFR_AF=0.3411;EUR_AF=0.675;SAS_AF=0.546;AA=C|||;VT=SNP
8	89391509	rs1463922	T	C	100	PASS	AC=1035;AF=0.206669;AN=5008;NS=2504;DP=15628;EAS_AF=0.4415;AMR_AF=0.2925;AFR_AF=0.0923;EUR_AF=0.1143;SAS_AF=0.1534;AA=T|||;VT=SNP
8	89391848	rs1463923	G	C	100	PASS	AC=1703;AF=0.340056;AN=5008;NS=2504;DP=13816;EAS_AF=0.1558;AMR_AF=0.2781;AFR_AF=0.5431;EUR_AF=0.2813;SAS_AF=0.3599;AA=G|||;VT=SNP
8	89392132	rs4961093	C	T	100	PASS	AC=2984;AF=0.595847;AN=5008;NS=2504;DP=12716;EAS_AF=0.8442;AMR_AF=0.6715;AFR_AF=0.3419;EUR_AF=0.6759;SAS_AF=0.547;AA=C|||;VT=SNP
8	89393033	rs75664917	G	A	100	PASS	AC=434;AF=0.0866613;AN=5008;NS=2504;DP=20170;EAS_AF=0.0585;AMR_AF=0.121;AFR_AF=0.0613;EUR_AF=0.0596;SAS_AF=0.1534;AA=G|||;VT=SNP
8	89393952	rs71526936	G	T	100	PASS	AC=485;AF=0.096845;AN=5008;NS=2504;DP=15388;EAS_AF=0.0397;AMR_AF=0.1066;AFR_AF=0.0658;EUR_AF=0.175;SAS_AF=0.1104;AA=g|||;VT=SNP
8	89394233	rs75145948	T	C	100	PASS	AC=542;AF=0.108227;AN=5008;NS=2504;DP=16107;EAS_AF=0.0585;AMR_AF=0.1254;AFR_AF=0.1407;EUR_AF=0.0596;SAS_AF=0.1534;AA=T|||;VT=SNP
8	89394517	rs28417952	G	A	100	PASS	AC=2982;AF=0.595447;AN=5008;NS=2504;DP=15733;EAS_AF=0.8442;AMR_AF=0.6715;AFR_AF=0.3411;EUR_AF=0.6759;SAS_AF=0.546;AA=G|||;VT=SNP
8	89395808	rs73277199	A	G	100	PASS	AC=268;AF=0.0535144;AN=5008;NS=2504;DP=17373;EAS_AF=0.0605;AMR_AF=0.0144;AFR_AF=0.0635;EUR_AF=0.0338;SAS_AF=0.0808;AA=A|||;VT=SNP
8	89397044	rs79616878	T	C	100	PASS	AC=439;AF=0.0876597;AN=5008;NS=2504;DP=18550;EAS_AF=0.0397;AMR_AF=0.1023;AFR_AF=0.0333;EUR_AF=0.175;SAS_AF=0.1104;AA=T|||;VT=SNP
8	89397267	rs1012116	A	G	100	PASS	AC=3827;AF=0.764177;AN=5008;NS=2504;DP=20007;EAS_AF=0.9028;AMR_AF=0.8473;AFR_AF=0.584;EUR_AF=0.7763;SAS_AF=0.7935;AA=G|||;VT=SNP
8	89397431	rs4369037	T	C	100	PASS	AC=3895;AF=0.777756;AN=5008;NS=2504;DP=19596;EAS_AF=0.9028;AMR_AF=0.853;AFR_AF=0.6324;EUR_AF=0.7763;SAS_AF=0.7935;AA=C|||;VT=SNP
8	89397557	rs78107263	G	A	100	PASS	AC=717;AF=0.143171;AN=5008;NS=2504;DP=19596;EAS_AF=0.0585;AMR_AF=0.1657;AFR_AF=0.1551;EUR_AF=0.0984;SAS_AF=0.2444;AA=A|||;VT=SNP
8	89397637	rs2134964	A	G	100	PASS	AC=3153;AF=0.629593;AN=5008;NS=2504;DP=19716;EAS_AF=0.8442;AMR_AF=0.683;AFR_AF=0.438;EUR_AF=0.6759;SAS_AF=0.5818;AA=A|||;VT=SNP
8	89398005	rs79091964	C	T	100	PASS	AC=440;AF=0.0878594;AN=5008;NS=2504;DP=19456;EAS_AF=0.0585;AMR_AF=0.121;AFR_AF=0.0658;EUR_AF=0.0596;SAS_AF=0.1534;AA=T|||;VT=SNP
8	89398513	rs12548636	C	T	100	PASS	AC=2979;AF=0.594848;AN=5008;NS=2504;DP=16564;EAS_AF=0.8423;AMR_AF=0.6715;AFR_AF=0.3411;EUR_AF=0.6759;SAS_AF=0.545;AA=C|||;VT=SNP
8	89399041	rs13259754	C	G	100	PASS	AC=489;AF=0.0976438;AN=5008;NS=2504;DP=11839;EAS_AF=0.0407;AMR_AF=0.1066;AFR_AF=0.0666;EUR_AF=0.175;SAS_AF=0.1125;AA=C|||;VT=SNP
8	89399149	rs12155796	G	A	100	PASS	AC=3091;AF=0.617212;AN=5008;NS=2504;DP=12731;EAS_AF=0.8423;AMR_AF=0.6787;AFR_AF=0.3971;EUR_AF=0.6759;SAS_AF=0.5787;AA=G|||;VT=SNP
8	89399200	rs12156301	C	T	100	PASS	AC=3096;AF=0.618211;AN=5008;NS=2504;DP=14547;EAS_AF=0.8442;AMR_AF=0.6801;AFR_AF=0.3971;EUR_AF=0.6759;SAS_AF=0.5808;AA=C|||;VT=SNP
8	89399205	rs12155798	G	A	100	PASS	AC=3096;AF=0.618211;AN=5008;NS=2504;DP=14933;EAS_AF=0.8442;AMR_AF=0.6801;AFR_AF=0.3971;EUR_AF=0.6759;SAS_AF=0.5808;AA=G|||;VT=SNP
8	89399461	rs13258797	G	A	100	PASS	AC=624;AF=0.124601;AN=5008;NS=2504;DP=15286;EAS_AF=0.0407;AMR_AF=0.1182;AFR_AF=0.1399;EUR_AF=0.1899;SAS_AF=0.1278;AA=G|||;VT=SNP
8	89400464	rs1394519	A	G	100	PASS	AC=3093;AF=0.617612;AN=5008;NS=2504;DP=15774;EAS_AF=0.8433;AMR_AF=0.6787;AFR_AF=0.3971;EUR_AF=0.6759;SAS_AF=0.5798;AA=G|||;VT=SNP
8	89400526	rs1394518	C	T	100	PASS	AC=3092;AF=0.617412;AN=5008;NS=2504;DP=15668;EAS_AF=0.8433;AMR_AF=0.6787;AFR_AF=0.3964;EUR_AF=0.6759;SAS_AF=0.5798;AA=T|||;VT=SNP
8	89400656	rs1394517	A	G	100	PASS	AC=3093;AF=0.617612;AN=5008;NS=2504;DP=16607;EAS_AF=0.8433;AMR_AF=0.6787;AFR_AF=0.3971;EUR_AF=0.6759;SAS_AF=0.5798;AA=A|||;VT=SNP
8	89401112	rs73279213	G	A	100	PASS	AC=636;AF=0.126997;AN=5008;NS=2504;DP=17559;EAS_AF=0.0585;AMR_AF=0.1369;AFR_AF=0.205;EUR_AF=0.0596;SAS_AF=0.1544;AA=G|||;VT=SNP
8	89401247	rs35660410	G	A	100	PASS	AC=1242;AF=0.248003;AN=5008;NS=2504;DP=17188;EAS_AF=0.0982;AMR_AF=0.1787;AFR_AF=0.3759;EUR_AF=0.2614;SAS_AF=0.2648;AA=g|||;VT=SNP
8	89401265	rs4961094	A	C	100	PASS	AC=3094;AF=0.617812;AN=5008;NS=2504;DP=16967;EAS_AF=0.8433;AMR_AF=0.6787;AFR_AF=0.3971;EUR_AF=0.6759;SAS_AF=0.5808;AA=A|||;VT=SNP
8	89401302	rs4961095	G	A	100	PASS	AC=3735;AF=0.745807;AN=5008;NS=2504;DP=16277;EAS_AF=0.9018;AMR_AF=0.8156;AFR_AF=0.6074;EUR_AF=0.7356;SAS_AF=0.7331;AA=A|||;VT=SNP
8	89401368	rs4961096	G	A	100	PASS	AC=3093;AF=0.617612;AN=5008;NS=2504;DP=15971;EAS_AF=0.8433;AMR_AF=0.6787;AFR_AF=0.3971;EUR_AF=0.6759;SAS_AF=0.5798;AA=G|||;VT=SNP
8	89401727	rs1875904	G	C	100	PASS	AC=3094;AF=0.617812;AN=5008;NS=2504;DP=14068;EAS_AF=0.8433;AMR_AF=0.6787;AFR_AF=0.3971;EUR_AF=0.6759;SAS_AF=0.5808;AA=G|||;VT=SNP
8	89402524	rs12682164	A	G	100	PASS	AC=3093;AF=0.617612;AN=5008;NS=2504;DP=19720;EAS_AF=0.8433;AMR_AF=0.6787;AFR_AF=0.3971;EUR_AF=0.6759;SAS_AF=0.5798;AA=G|||;VT=SNP
8	89403130	rs4604492	G	A	100	PASS	AC=3751;AF=0.749002;AN=5008;NS=2504;DP=16669;EAS_AF=0.9038;AMR_AF=0.817;AFR_AF=0.6172;EUR_AF=0.7356;SAS_AF=0.7331;AA=A|||;VT=SNP
8	89403161	rs73279219	C	A	100	PASS	AC=662;AF=0.132188;AN=5008;NS=2504;DP=16612;EAS_AF=0.0585;AMR_AF=0.1369;AFR_AF=0.2254;EUR_AF=0.0596;SAS_AF=0.1534;AA=A|||;VT=SNP
8	89403561	rs10099233	G	A	100	PASS	AC=656;AF=0.13099;AN=5008;NS=2504;DP=19233;EAS_AF=0.0585;AMR_AF=0.1369;AFR_AF=0.2201;EUR_AF=0.0596;SAS_AF=0.1544;AA=A|||;VT=SNP
8	89403715	rs10099461	G	T	100	PASS	AC=655;AF=0.130791;AN=5008;NS=2504;DP=20912;EAS_AF=0.0585;AMR_AF=0.1369;AFR_AF=0.2201;EUR_AF=0.0596;SAS_AF=0.1534;AA=G|||;VT=SNP
8	89403893	rs10103336	C	G	100	PASS	AC=655;AF=0.130791;AN=5008;NS=2504;DP=20985;EAS_AF=0.0585;AMR_AF=0.1369;AFR_AF=0.2201;EUR_AF=0.0596;SAS_AF=0.1534;AA=G|||;VT=SNP
8	89404266	rs73279224	G	A	100	PASS	AC=655;AF=0.130791;AN=5008;NS=2504;DP=19092;EAS_AF=0.0585;AMR_AF=0.1369;AFR_AF=0.2201;EUR_AF=0.0596;SAS_AF=0.1534;AA=G|||;VT=SNP
8	89404444	rs11774961	A	G	100	PASS	AC=3746;AF=0.748003;AN=5008;NS=2504;DP=19439;EAS_AF=0.9048;AMR_AF=0.8141;AFR_AF=0.6172;EUR_AF=0.7316;SAS_AF=0.7331;AA=G|||;VT=SNP
8	89404664	rs73279231	C	T	100	PASS	AC=654;AF=0.130591;AN=5008;NS=2504;DP=17485;EAS_AF=0.0585;AMR_AF=0.1354;AFR_AF=0.2201;EUR_AF=0.0596;SAS_AF=0.1534;AA=C|||;VT=SNP
8	89404717	rs16882035	A	T	100	PASS	AC=655;AF=0.130791;AN=5008;NS=2504;DP=17603;EAS_AF=0.0585;AMR_AF=0.1369;AFR_AF=0.2201;EUR_AF=0.0596;SAS_AF=0.1534;AA=A|||;VT=SNP
8	89405172	rs59107062	C	G	100	PASS	AC=656;AF=0.13099;AN=5008;NS=2504;DP=16737;EAS_AF=0.0585;AMR_AF=0.1369;AFR_AF=0.2209;EUR_AF=0.0596;SAS_AF=0.1534;AA=G|||;VT=SNP
8	89406537	rs13279115	A	C	100	PASS	AC=1223;AF=0.244209;AN=5008;NS=2504;DP=11390;EAS_AF=0.0952;AMR_AF=0.1787;AFR_AF=0.3616;EUR_AF=0.2644;SAS_AF=0.2648;AA=A|||;VT=SNP
8	89406651	rs73279236	G	A	100	PASS	AC=655;AF=0.130791;AN=5008;NS=2504;DP=12204;EAS_AF=0.0585;AMR_AF=0.1369;AFR_AF=0.2201;EUR_AF=0.0596;SAS_AF=0.1534;AA=A|||;VT=SNP
8	89406894	rs10104706	T	C	100	PASS	AC=655;AF=0.130791;AN=5008;NS=2504;DP=12881;EAS_AF=0.0585;AMR_AF=0.1369;AFR_AF=0.2201;EUR_AF=0.0596;SAS_AF=0.1534;AA=T|||;VT=SNP
8	89406955	rs10086327	G	A	100	PASS	AC=655;AF=0.130791;AN=5008;NS=2504;DP=13524;EAS_AF=0.0585;AMR_AF=0.1369;AFR_AF=0.2201;EUR_AF=0.0596;SAS_AF=0.1534;AA=A|||;VT=SNP
8	89407811	rs73692252	G	A	100	PASS	AC=655;AF=0.130791;AN=5008;NS=2504;DP=17679;EAS_AF=0.0585;AMR_AF=0.1369;AFR_AF=0.2201;EUR_AF=0.0596;SAS_AF=0.1534;AA=G|||;VT=SNP
8	89407821	rs2134963	C	A	100	PASS	AC=1913;AF=0.381989;AN=5008;NS=2504;DP=17415;EAS_AF=0.1538;AMR_AF=0.3228;AFR_AF=0.5998;EUR_AF=0.328;SAS_AF=0.4202;AA=A|||;VT=SNP
8	89408196	rs2174367	G	T	100	PASS	AC=2031;AF=0.405551;AN=5008;NS=2504;DP=17051;EAS_AF=0.1538;AMR_AF=0.33;AFR_AF=0.6596;EUR_AF=0.328;SAS_AF=0.455;AA=T|||;VT=SNP
8	89408568	rs16882065	G	A	100	PASS	AC=1228;AF=0.245208;AN=5008;NS=2504;DP=14878;EAS_AF=0.0952;AMR_AF=0.1801;AFR_AF=0.3638;EUR_AF=0.2644;SAS_AF=0.2658;AA=G|||;VT=SNP
8	89408571	rs10109321	T	C	100	PASS	AC=655;AF=0.130791;AN=5008;NS=2504;DP=14962;EAS_AF=0.0585;AMR_AF=0.1369;AFR_AF=0.2201;EUR_AF=0.0596;SAS_AF=0.1534;AA=C|||;VT=SNP
8	89408982	rs57942898	A	G	100	PASS	AC=452;AF=0.0902556;AN=5008;NS=2504;DP=19263;EAS_AF=0.0585;AMR_AF=0.121;AFR_AF=0.0749;EUR_AF=0.0596;SAS_AF=0.1534;AA=A|||;VT=SNP
8	89409343	rs59484067	G	A	100	PASS	AC=452;AF=0.0902556;AN=5008;NS=2504;DP=18441;EAS_AF=0.0585;AMR_AF=0.121;AFR_AF=0.0749;EUR_AF=0.0596;SAS_AF=0.1534;AA=G|||;VT=SNP
8	89409669	rs6992417	A	T	100	PASS	AC=1096;AF=0.21885;AN=5008;NS=2504;DP=20547;EAS_AF=0.0952;AMR_AF=0.1455;AFR_AF=0.354;EUR_AF=0.2256;SAS_AF=0.2086;AA=A|||;VT=SNP
8	89409993	rs1394515	A	C	100	PASS	AC=655;AF=0.130791;AN=5008;NS=2504;DP=21652;EAS_AF=0.0585;AMR_AF=0.1369;AFR_AF=0.2201;EUR_AF=0.0596;SAS_AF=0.1534;AA=A|||;VT=SNP
8	89410289	rs57283474	T	C	100	PASS	AC=655;AF=0.130791;AN=5008;NS=2504;DP=17188;EAS_AF=0.0585;AMR_AF=0.1369;AFR_AF=0.2201;EUR_AF=0.0596;SAS_AF=0.1534;AA=C|||;VT=SNP
8	89410365	rs7462228	A	G	100	PASS	AC=655;AF=0.130791;AN=5008;NS=2504;DP=15470;EAS_AF=0.0585;AMR_AF=0.1369;AFR_AF=0.2201;EUR_AF=0.0596;SAS_AF=0.1534;AA=T|||;VT=SNP
8	89410497	rs59725465	G	A	100	PASS	AC=655;AF=0.130791;AN=5008;NS=2504;DP=13571;EAS_AF=0.0585;AMR_AF=0.1369;AFR_AF=0.2201;EUR_AF=0.0596;SAS_AF=0.1534;AA=G|||;VT=SNP
8	89410840	rs58723841	C	A	100	PASS	AC=655;AF=0.130791;AN=5008;NS=2504;DP=14151;EAS_AF=0.0585;AMR_AF=0.1369;AFR_AF=0.2201;EUR_AF=0.0596;SAS_AF=0.1534;AA=A|||;VT=SNP
8	89410970	rs28403966	T	G	100	PASS	AC=652;AF=0.130192;AN=5008;NS=2504;DP=14239;EAS_AF=0.0585;AMR_AF=0.1369;AFR_AF=0.2179;EUR_AF=0.0596;SAS_AF=0.1534;AA=G|||;VT=SNP
8	89410975	rs28705947	A	G	100	PASS	AC=1912;AF=0.381789;AN=5008;NS=2504;DP=14994;EAS_AF=0.1538;AMR_AF=0.3228;AFR_AF=0.5983;EUR_AF=0.328;SAS_AF=0.4213;AA=G|||;VT=SNP
8	89411020	rs28758406	T	C	100	PASS	AC=652;AF=0.130192;AN=5008;NS=2504;DP=12842;EAS_AF=0.0585;AMR_AF=0.1369;AFR_AF=0.2179;EUR_AF=0.0596;SAS_AF=0.1534;AA=t|||;VT=SNP
8	89411029	rs28453085	A	G	100	PASS	AC=652;AF=0.130192;AN=5008;NS=2504;DP=12146;EAS_AF=0.0585;AMR_AF=0.1369;AFR_AF=0.2179;EUR_AF=0.0596;SAS_AF=0.1534;AA=G|||;VT=SNP
8	89411286	rs10103474	C	T	100	PASS	AC=655;AF=0.130791;AN=5008;NS=2504;DP=17875;EAS_AF=0.0585;AMR_AF=0.1369;AFR_AF=0.2201;EUR_AF=0.0596;SAS_AF=0.1534;AA=C|||;VT=SNP
8	89411565	rs10093191	T	G	100	PASS	AC=695;AF=0.138778;AN=5008;NS=2504;DP=17469;EAS_AF=0.0585;AMR_AF=0.1383;AFR_AF=0.2239;EUR_AF=0.0596;SAS_AF=0.1881;AA=G|||;VT=SNP
8	89411781	rs59430846	G	A	100	PASS	AC=655;AF=0.130791;AN=5008;NS=2504;DP=17004;EAS_AF=0.0585;AMR_AF=0.1369;AFR_AF=0.2201;EUR_AF=0.0596;SAS_AF=0.1534;AA=G|||;VT=SNP
8	89411860	rs57771217	A	G	100	PASS	AC=655;AF=0.130791;AN=5008;NS=2504;DP=16151;EAS_AF=0.0585;AMR_AF=0.1369;AFR_AF=0.2201;EUR_AF=0.0596;SAS_AF=0.1534;AA=G|||;VT=SNP
8	89411899	rs59425875	T	G	100	PASS	AC=655;AF=0.130791;AN=5008;NS=2504;DP=14766;EAS_AF=0.0585;AMR_AF=0.1369;AFR_AF=0.2201;EUR_AF=0.0596;SAS_AF=0.1534;AA=T|||;VT=SNP
8	89412296	rs60374267	C	T	100	PASS	AC=655;AF=0.130791;AN=5008;NS=2504;DP=13002;EAS_AF=0.0585;AMR_AF=0.1369;AFR_AF=0.2201;EUR_AF=0.0596;SAS_AF=0.1534;AA=C|||;VT=SNP
8	89412357	rs58984354	A	G	100	PASS	AC=655;AF=0.130791;AN=5008;NS=2504;DP=12525;EAS_AF=0.0585;AMR_AF=0.1369;AFR_AF=0.2201;EUR_AF=0.0596;SAS_AF=0.1534;AA=A|||;VT=SNP
8	89412652	rs28768402	A	T	100	PASS	AC=655;AF=0.130791;AN=5008;NS=2504;DP=12532;EAS_AF=0.0585;AMR_AF=0.1369;AFR_AF=0.2201;EUR_AF=0.0596;SAS_AF=0.1534;AA=T|||;VT=SNP
8	89412955	rs28877640	A	G	100	PASS	AC=655;AF=0.130791;AN=5008;NS=2504;DP=10860;EAS_AF=0.0585;AMR_AF=0.1369;AFR_AF=0.2201;EUR_AF=0.0596;SAS_AF=0.1534;AA=A|||;VT=SNP
8	89413235	rs1394514	C	G	100	PASS	AC=1919;AF=0.383187;AN=5008;NS=2504;DP=14861;EAS_AF=0.1538;AMR_AF=0.3228;AFR_AF=0.6014;EUR_AF=0.328;SAS_AF=0.4243;AA=G|||;VT=SNP
8	89413557	rs1504804	G	A	100	PASS	AC=1916;AF=0.382588;AN=5008;NS=2504;DP=17524;EAS_AF=0.1538;AMR_AF=0.3228;AFR_AF=0.6014;EUR_AF=0.329;SAS_AF=0.4202;AA=A|||;VT=SNP
8	89413736	rs73692253	T	G	100	PASS	AC=694;AF=0.138578;AN=5008;NS=2504;DP=17868;EAS_AF=0.0585;AMR_AF=0.1383;AFR_AF=0.2231;EUR_AF=0.0596;SAS_AF=0.1881;AA=T|||;VT=SNP
8	89413856	rs1504805	G	A	100	PASS	AC=2037;AF=0.406749;AN=5008;NS=2504;DP=17837;EAS_AF=0.1538;AMR_AF=0.33;AFR_AF=0.6634;EUR_AF=0.329;SAS_AF=0.455;AA=A|||;VT=SNP
8	89414470	rs13269593	C	T	100	PASS	AC=1913;AF=0.381989;AN=5008;NS=2504;DP=16525;EAS_AF=0.1528;AMR_AF=0.3228;AFR_AF=0.6014;EUR_AF=0.329;SAS_AF=0.4182;AA=T|||;VT=SNP
8	89414644	rs61320020	T	C	100	PASS	AC=657;AF=0.13119;AN=5008;NS=2504;DP=15978;EAS_AF=0.0585;AMR_AF=0.1369;AFR_AF=0.2201;EUR_AF=0.0606;SAS_AF=0.1544;AA=C|||;VT=SNP
8	89414702	rs59030724	A	G	100	PASS	AC=657;AF=0.13119;AN=5008;NS=2504;DP=15949;EAS_AF=0.0585;AMR_AF=0.1369;AFR_AF=0.2201;EUR_AF=0.0606;SAS_AF=0.1544;AA=g|||;VT=SNP
8	89414848	rs10109475	A	T	100	PASS	AC=657;AF=0.13119;AN=5008;NS=2504;DP=15397;EAS_AF=0.0595;AMR_AF=0.1369;AFR_AF=0.2201;EUR_AF=0.0596;SAS_AF=0.1544;AA=A|||;VT=SNP
8	89414854	rs10094278	G	A	100	PASS	AC=657;AF=0.13119;AN=5008;NS=2504;DP=15460;EAS_AF=0.0595;AMR_AF=0.1369;AFR_AF=0.2201;EUR_AF=0.0596;SAS_AF=0.1544;AA=A|||;VT=SNP
8	89414888	rs10087268	T	C	100	PASS	AC=656;AF=0.13099;AN=5008;NS=2504;DP=15835;EAS_AF=0.0585;AMR_AF=0.1369;AFR_AF=0.2201;EUR_AF=0.0596;SAS_AF=0.1544;AA=N|||;VT=SNP
8	89414904	rs10112258	A	G	100	PASS	AC=656;AF=0.13099;AN=5008;NS=2504;DP=15851;EAS_AF=0.0585;AMR_AF=0.1369;AFR_AF=0.2201;EUR_AF=0.0596;SAS_AF=0.1544;AA=A|||;VT=SNP
8	89414990	rs57040657	T	C	100	PASS	AC=453;AF=0.0904553;AN=5008;NS=2504;DP=16719;EAS_AF=0.0585;AMR_AF=0.121;AFR_AF=0.0749;EUR_AF=0.0596;SAS_AF=0.1544;AA=T|||;VT=SNP
8	89415173	rs1354521	G	A	100	PASS	AC=655;AF=0.130791;AN=5008;NS=2504;DP=15862;EAS_AF=0.0585;AMR_AF=0.1369;AFR_AF=0.2201;EUR_AF=0.0596;SAS_AF=0.1534;AA=A|||;VT=SNP
8	89415202	rs10504842	A	G	100	PASS	AC=1228;AF=0.245208;AN=5008;NS=2504;DP=15922;EAS_AF=0.0952;AMR_AF=0.1816;AFR_AF=0.3631;EUR_AF=0.2654;SAS_AF=0.2648;AA=A|||;VT=SNP
8	89415262	rs11994538	G	A	100	PASS	AC=1261;AF=0.251797;AN=5008;NS=2504;DP=16369;EAS_AF=0.0952;AMR_AF=0.1859;AFR_AF=0.3812;EUR_AF=0.2694;SAS_AF=0.2669;AA=G|||;VT=SNP
8	89415493	rs1354522	A	T	100	PASS	AC=655;AF=0.130791;AN=5008;NS=2504;DP=17908;EAS_AF=0.0585;AMR_AF=0.1369;AFR_AF=0.2201;EUR_AF=0.0596;SAS_AF=0.1534;AA=A|||;VT=SNP
8	89415541	rs1354523	C	T	100	PASS	AC=656;AF=0.13099;AN=5008;NS=2504;DP=17944;EAS_AF=0.0585;AMR_AF=0.1369;AFR_AF=0.2209;EUR_AF=0.0596;SAS_AF=0.1534;AA=C|||;VT=SNP
8	89415605	rs1354524	T	C	100	PASS	AC=655;AF=0.130791;AN=5008;NS=2504;DP=17095;EAS_AF=0.0585;AMR_AF=0.1369;AFR_AF=0.2201;EUR_AF=0.0596;SAS_AF=0.1534;AA=T|||;VT=SNP
8	89415821	rs10504841	C	T	100	PASS	AC=655;AF=0.130791;AN=5008;NS=2504;DP=18108;EAS_AF=0.0585;AMR_AF=0.1369;AFR_AF=0.2201;EUR_AF=0.0596;SAS_AF=0.1534;AA=T|||;VT=SNP
8	89415843	rs13278603	G	T	100	PASS	AC=490;AF=0.0978435;AN=5008;NS=2504;DP=18946;EAS_AF=0.0377;AMR_AF=0.1081;AFR_AF=0.0658;EUR_AF=0.1809;SAS_AF=0.1104;AA=G|||;VT=SNP
8	89415996	rs9297464	C	T	100	PASS	AC=655;AF=0.130791;AN=5008;NS=2504;DP=16690;EAS_AF=0.0585;AMR_AF=0.1369;AFR_AF=0.2201;EUR_AF=0.0596;SAS_AF=0.1534;AA=C|||;VT=SNP
8	89416018	rs10088380	A	G	100	PASS	AC=655;AF=0.130791;AN=5008;NS=2504;DP=16648;EAS_AF=0.0585;AMR_AF=0.1369;AFR_AF=0.2201;EUR_AF=0.0596;SAS_AF=0.1534;AA=A|||;VT=SNP
8	89416250	rs55807042	C	T	100	PASS	AC=258;AF=0.0515176;AN=5008;NS=2504;DP=16797;EAS_AF=0.0565;AMR_AF=0.0159;AFR_AF=0.0605;EUR_AF=0.0308;SAS_AF=0.0808;AA=C|||;VT=SNP
8	89416335	rs10102401	C	G	100	PASS	AC=655;AF=0.130791;AN=5008;NS=2504;DP=13678;EAS_AF=0.0585;AMR_AF=0.1369;AFR_AF=0.2201;EUR_AF=0.0596;SAS_AF=0.1534;AA=C|||;VT=SNP
8	89416415	rs10102505	C	T	100	PASS	AC=655;AF=0.130791;AN=5008;NS=2504;DP=14945;EAS_AF=0.0585;AMR_AF=0.1369;AFR_AF=0.2201;EUR_AF=0.0596;SAS_AF=0.1534;AA=C|||;VT=SNP
8	89416826	rs9297465	G	A	100	PASS	AC=661;AF=0.131989;AN=5008;NS=2504;DP=16661;EAS_AF=0.0645;AMR_AF=0.1369;AFR_AF=0.2201;EUR_AF=0.0596;SAS_AF=0.1534;AA=A|||;VT=SNP
8	89417410	rs1875903	C	A	100	PASS	AC=655;AF=0.130791;AN=5008;NS=2504;DP=17949;EAS_AF=0.0585;AMR_AF=0.1369;AFR_AF=0.2201;EUR_AF=0.0596;SAS_AF=0.1534;AA=C|||;VT=SNP
8	89418325	rs10099697	T	C	100	PASS	AC=654;AF=0.130591;AN=5008;NS=2504;DP=14494;EAS_AF=0.0595;AMR_AF=0.1369;AFR_AF=0.2194;EUR_AF=0.0586;SAS_AF=0.1534;AA=C|||;VT=SNP
8	89418326	rs61087653	G	A	100	PASS	AC=452;AF=0.0902556;AN=5008;NS=2504;DP=14487;EAS_AF=0.0595;AMR_AF=0.121;AFR_AF=0.0749;EUR_AF=0.0586;SAS_AF=0.1534;AA=g|||;VT=SNP
8	89418520	rs13275559	A	C	100	PASS	AC=1913;AF=0.381989;AN=5008;NS=2504;DP=17126;EAS_AF=0.1548;AMR_AF=0.3228;AFR_AF=0.5983;EUR_AF=0.329;SAS_AF=0.4202;AA=C|||;VT=SNP
8	89418537	rs13274493	C	T	100	PASS	AC=1240;AF=0.247604;AN=5008;NS=2504;DP=17349;EAS_AF=0.0942;AMR_AF=0.1844;AFR_AF=0.3699;EUR_AF=0.2694;SAS_AF=0.2628;AA=C|||;VT=SNP
8	89418733	rs7822566	G	T	100	PASS	AC=2037;AF=0.406749;AN=5008;NS=2504;DP=18656;EAS_AF=0.1548;AMR_AF=0.33;AFR_AF=0.6626;EUR_AF=0.329;SAS_AF=0.455;AA=T|||;VT=SNP
8	89418809	rs73287339	G	T	100	PASS	AC=668;AF=0.133387;AN=5008;NS=2504;DP=18829;EAS_AF=0.0595;AMR_AF=0.1369;AFR_AF=0.2292;EUR_AF=0.0596;SAS_AF=0.1534;AA=T|||;VT=SNP
8	89419280	rs28445522	T	A	100	PASS	AC=2034;AF=0.40615;AN=5008;NS=2504;DP=15921;EAS_AF=0.1548;AMR_AF=0.33;AFR_AF=0.6604;EUR_AF=0.329;SAS_AF=0.455;AA=A|||;VT=SNP
8	89420016	rs28446827	G	A	100	PASS	AC=661;AF=0.131989;AN=5008;NS=2504;DP=16847;EAS_AF=0.0595;AMR_AF=0.1369;AFR_AF=0.2239;EUR_AF=0.0596;SAS_AF=0.1534;AA=G|||;VT=SNP
8	89420236	rs28539549	G	T	100	PASS	AC=661;AF=0.131989;AN=5008;NS=2504;DP=16125;EAS_AF=0.0595;AMR_AF=0.1369;AFR_AF=0.2239;EUR_AF=0.0596;SAS_AF=0.1534;AA=T|||;VT=SNP
8	89420861	rs10089941	G	A	100	PASS	AC=661;AF=0.131989;AN=5008;NS=2504;DP=18581;EAS_AF=0.0595;AMR_AF=0.1369;AFR_AF=0.2239;EUR_AF=0.0596;SAS_AF=0.1534;AA=A|||;VT=SNP
8	89421010	rs10093818	C	T	100	PASS	AC=661;AF=0.131989;AN=5008;NS=2504;DP=17355;EAS_AF=0.0595;AMR_AF=0.1369;AFR_AF=0.2239;EUR_AF=0.0596;SAS_AF=0.1534;AA=C|||;VT=SNP
8	89421080	rs10111179	T	C	100	PASS	AC=662;AF=0.132188;AN=5008;NS=2504;DP=18923;EAS_AF=0.0595;AMR_AF=0.1383;AFR_AF=0.2239;EUR_AF=0.0596;SAS_AF=0.1534;AA=T|||;VT=SNP
8	89421184	rs73287345	A	G	100	PASS	AC=656;AF=0.13099;AN=5008;NS=2504;DP=18412;EAS_AF=0.0595;AMR_AF=0.1369;AFR_AF=0.2201;EUR_AF=0.0596;SAS_AF=0.1534;AA=G|||;VT=SNP
8	89421980	rs73287349	T	C	100	PASS	AC=661;AF=0.131989;AN=5008;NS=2504;DP=16944;EAS_AF=0.0595;AMR_AF=0.1369;AFR_AF=0.2239;EUR_AF=0.0596;SAS_AF=0.1534;AA=C|||;VT=SNP
8	89422086	rs73692561	G	A	100	PASS	AC=661;AF=0.131989;AN=5008;NS=2504;DP=17241;EAS_AF=0.0595;AMR_AF=0.1369;AFR_AF=0.2239;EUR_AF=0.0596;SAS_AF=0.1534;AA=G|||;VT=SNP
8	89422227	rs73287352	G	T	100	PASS	AC=662;AF=0.132188;AN=5008;NS=2504;DP=18164;EAS_AF=0.0595;AMR_AF=0.1369;AFR_AF=0.2247;EUR_AF=0.0596;SAS_AF=0.1534;AA=T|||;VT=SNP
8	89422327	rs76655667	A	C	100	PASS	AC=661;AF=0.131989;AN=5008;NS=2504;DP=18272;EAS_AF=0.0585;AMR_AF=0.1369;AFR_AF=0.2247;EUR_AF=0.0596;SAS_AF=0.1534;AA=A|||;VT=SNP
8	89422384	rs73692565	G	A	100	PASS	AC=660;AF=0.131789;AN=5008;NS=2504;DP=18657;EAS_AF=0.0595;AMR_AF=0.1369;AFR_AF=0.2231;EUR_AF=0.0596;SAS_AF=0.1534;AA=A|||;VT=SNP
8	89422475	rs73287353	A	T	100	PASS	AC=660;AF=0.131789;AN=5008;NS=2504;DP=19920;EAS_AF=0.0595;AMR_AF=0.1369;AFR_AF=0.2231;EUR_AF=0.0596;SAS_AF=0.1534;AA=A|||;VT=SNP
8	89422498	rs74743307	G	A	100	PASS	AC=659;AF=0.131589;AN=5008;NS=2504;DP=19724;EAS_AF=0.0595;AMR_AF=0.1354;AFR_AF=0.2231;EUR_AF=0.0596;SAS_AF=0.1534;AA=A|||;VT=SNP
8	89422505	rs55758944	T	A	100	PASS	AC=1910;AF=0.38139;AN=5008;NS=2504;DP=19529;EAS_AF=0.1538;AMR_AF=0.3213;AFR_AF=0.5991;EUR_AF=0.329;SAS_AF=0.4182;AA=A|||;VT=SNP
8	89422511	rs78268237	G	A	100	PASS	AC=660;AF=0.131789;AN=5008;NS=2504;DP=19404;EAS_AF=0.0595;AMR_AF=0.1369;AFR_AF=0.2231;EUR_AF=0.0596;SAS_AF=0.1534;AA=G|||;VT=SNP
8	89422589	rs28671153	T	C	100	PASS	AC=2032;AF=0.405751;AN=5008;NS=2504;DP=18650;EAS_AF=0.1538;AMR_AF=0.33;AFR_AF=0.6596;EUR_AF=0.329;SAS_AF=0.455;AA=C|||;VT=SNP
8	89423083	rs34912085	A	C	100	PASS	AC=1248;AF=0.249201;AN=5008;NS=2504;DP=20878;EAS_AF=0.0942;AMR_AF=0.1859;AFR_AF=0.3737;EUR_AF=0.2694;SAS_AF=0.2648;AA=A|||;VT=SNP
8	89423314	rs35549010	A	G	100	PASS	AC=1251;AF=0.2498;AN=5008;NS=2504;DP=22746;EAS_AF=0.0952;AMR_AF=0.1859;AFR_AF=0.3737;EUR_AF=0.2694;SAS_AF=0.2669;AA=A|||;VT=SNP
8	89423653	rs73287358	G	A	100	PASS	AC=662;AF=0.132188;AN=5008;NS=2504;DP=20270;EAS_AF=0.0595;AMR_AF=0.1369;AFR_AF=0.2247;EUR_AF=0.0596;SAS_AF=0.1534;AA=A|||;VT=SNP
8	89423785	rs73287359	C	A	100	PASS	AC=662;AF=0.132188;AN=5008;NS=2504;DP=20445;EAS_AF=0.0595;AMR_AF=0.1369;AFR_AF=0.2247;EUR_AF=0.0596;SAS_AF=0.1534;AA=A|||;VT=SNP
8	89423940	rs13277579	G	C	100	PASS	AC=1915;AF=0.382388;AN=5008;NS=2504;DP=13557;EAS_AF=0.1548;AMR_AF=0.3228;AFR_AF=0.5998;EUR_AF=0.329;SAS_AF=0.4202;AA=C|||;VT=SNP
8	89424098	rs7825171	G	A	100	PASS	AC=667;AF=0.133187;AN=5008;NS=2504;DP=13899;EAS_AF=0.0595;AMR_AF=0.1369;AFR_AF=0.2284;EUR_AF=0.0596;SAS_AF=0.1534;AA=A|||;VT=SNP
8	89424350	rs16882273	A	G	100	PASS	AC=663;AF=0.132388;AN=5008;NS=2504;DP=17453;EAS_AF=0.0595;AMR_AF=0.1369;AFR_AF=0.2247;EUR_AF=0.0606;SAS_AF=0.1534;AA=A|||;VT=SNP
8	89424512	rs111598845	A	G	100	PASS	AC=662;AF=0.132188;AN=5008;NS=2504;DP=14656;EAS_AF=0.0595;AMR_AF=0.1369;AFR_AF=0.2247;EUR_AF=0.0596;SAS_AF=0.1534;AA=A|||;VT=SNP
8	89424764	rs80231582	G	A	100	PASS	AC=642;AF=0.128195;AN=5008;NS=2504;DP=17027;EAS_AF=0.0605;AMR_AF=0.1354;AFR_AF=0.2095;EUR_AF=0.0596;SAS_AF=0.1534;AA=G|||;VT=SNP
8	89425263	rs1112163	G	C	100	PASS	AC=678;AF=0.135383;AN=5008;NS=2504;DP=13733;EAS_AF=0.0595;AMR_AF=0.1383;AFR_AF=0.236;EUR_AF=0.0596;SAS_AF=0.1534;AA=G|||;VT=SNP
8	89425444	rs1112164	T	A	100	PASS	AC=1958;AF=0.390974;AN=5008;NS=2504;DP=7091;EAS_AF=0.1558;AMR_AF=0.3242;AFR_AF=0.6036;EUR_AF=0.329;SAS_AF=0.4571;AA=T|||;VT=SNP
8	89425711	rs6987711	T	G	100	PASS	AC=663;AF=0.132388;AN=5008;NS=2504;DP=10002;EAS_AF=0.0595;AMR_AF=0.1369;AFR_AF=0.2247;EUR_AF=0.0606;SAS_AF=0.1534;AA=G|||;VT=SNP
8	89426102	rs7006506	C	T	100	PASS	AC=702;AF=0.140176;AN=5008;NS=2504;DP=17251;EAS_AF=0.0595;AMR_AF=0.1383;AFR_AF=0.2284;EUR_AF=0.0596;SAS_AF=0.1881;AA=C|||;VT=SNP
8	89426173	rs7005386	G	A	100	PASS	AC=424;AF=0.0846645;AN=5008;NS=2504;DP=16015;EAS_AF=0.0595;AMR_AF=0.1196;AFR_AF=0.0537;EUR_AF=0.0596;SAS_AF=0.1534;AA=G|||;VT=SNP
8	89426273	rs17731360	T	C	100	PASS	AC=265;AF=0.0529153;AN=5008;NS=2504;DP=16132;EAS_AF=0.0565;AMR_AF=0.0159;AFR_AF=0.0613;EUR_AF=0.0358;SAS_AF=0.0818;AA=T|||;VT=SNP
8	89426999	rs10504840	G	A	100	PASS	AC=1245;AF=0.248602;AN=5008;NS=2504;DP=18734;EAS_AF=0.0903;AMR_AF=0.1859;AFR_AF=0.3729;EUR_AF=0.2694;SAS_AF=0.2669;AA=G|||;VT=SNP
8	89427256	rs28581869	G	A	100	PASS	AC=662;AF=0.132188;AN=5008;NS=2504;DP=18180;EAS_AF=0.0595;AMR_AF=0.1369;AFR_AF=0.2247;EUR_AF=0.0596;SAS_AF=0.1534;AA=G|||;VT=SNP
8	89427336	rs28414285	G	A	100	PASS	AC=662;AF=0.132188;AN=5008;NS=2504;DP=18109;EAS_AF=0.0595;AMR_AF=0.1369;AFR_AF=0.2247;EUR_AF=0.0596;SAS_AF=0.1534;AA=G|||;VT=SNP
8	89428008	rs16882334	A	G	100	PASS	AC=662;AF=0.132188;AN=5008;NS=2504;DP=18650;EAS_AF=0.0595;AMR_AF=0.1369;AFR_AF=0.2247;EUR_AF=0.0596;SAS_AF=0.1534;AA=G|||;VT=SNP
8	89428098	rs13258321	T	A	100	PASS	AC=1249;AF=0.249401;AN=5008;NS=2504;DP=16371;EAS_AF=0.0942;AMR_AF=0.1859;AFR_AF=0.3729;EUR_AF=0.2694;SAS_AF=0.2669;AA=T|||;VT=SNP
8	89428215	rs13251103	A	T	100	PASS	AC=1914;AF=0.382188;AN=5008;NS=2504;DP=17014;EAS_AF=0.1538;AMR_AF=0.3228;AFR_AF=0.5998;EUR_AF=0.329;SAS_AF=0.4202;AA=T|||;VT=SNP
8	89428731	rs73289232	C	G	100	PASS	AC=662;AF=0.132188;AN=5008;NS=2504;DP=19806;EAS_AF=0.0595;AMR_AF=0.1369;AFR_AF=0.2247;EUR_AF=0.0596;SAS_AF=0.1534;AA=C|||;VT=SNP
8	89429531	rs7838159	T	C	100	PASS	AC=1914;AF=0.382188;AN=5008;NS=2504;DP=11775;EAS_AF=0.1538;AMR_AF=0.3228;AFR_AF=0.5998;EUR_AF=0.329;SAS_AF=0.4202;AA=T|||;VT=SNP
8	89429583	rs16882368	A	T	100	PASS	AC=662;AF=0.132188;AN=5008;NS=2504;DP=11735;EAS_AF=0.0595;AMR_AF=0.1369;AFR_AF=0.2247;EUR_AF=0.0596;SAS_AF=0.1534;AA=T|||;VT=SNP
8	89430837	rs10098834	T	G	100	PASS	AC=662;AF=0.132188;AN=5008;NS=2504;DP=19042;EAS_AF=0.0595;AMR_AF=0.1369;AFR_AF=0.2247;EUR_AF=0.0596;SAS_AF=0.1534;AA=G|||;VT=SNP
8	89431248	rs10099075	A	C	100	PASS	AC=662;AF=0.132188;AN=5008;NS=2504;DP=15550;EAS_AF=0.0595;AMR_AF=0.1369;AFR_AF=0.2247;EUR_AF=0.0596;SAS_AF=0.1534;AA=C|||;VT=SNP
8	89431405	rs10112810	C	T	100	PASS	AC=662;AF=0.132188;AN=5008;NS=2504;DP=17159;EAS_AF=0.0595;AMR_AF=0.1369;AFR_AF=0.2247;EUR_AF=0.0596;SAS_AF=0.1534;AA=T|||;VT=SNP
8	89431611	rs9297468	G	A	100	PASS	AC=662;AF=0.132188;AN=5008;NS=2504;DP=13465;EAS_AF=0.0595;AMR_AF=0.1369;AFR_AF=0.2247;EUR_AF=0.0596;SAS_AF=0.1534;AA=A|||;VT=SNP
8	89431766	rs4305946	T	C	100	PASS	AC=1916;AF=0.382588;AN=5008;NS=2504;DP=16753;EAS_AF=0.1538;AMR_AF=0.3228;AFR_AF=0.6006;EUR_AF=0.33;SAS_AF=0.4202;AA=C|||;VT=SNP
8	89432036	rs9297470	C	G	100	PASS	AC=662;AF=0.132188;AN=5008;NS=2504;DP=17079;EAS_AF=0.0595;AMR_AF=0.1369;AFR_AF=0.2247;EUR_AF=0.0596;SAS_AF=0.1534;AA=G|||;VT=SNP
8	89432355	rs138428490	T	C	100	PASS	AC=424;AF=0.0846645;AN=5008;NS=2504;DP=15136;EAS_AF=0.0595;AMR_AF=0.1196;AFR_AF=0.0537;EUR_AF=0.0596;SAS_AF=0.1534;AA=T|||;VT=SNP
8	89432421	rs10113214	T	G	100	PASS	AC=662;AF=0.132188;AN=5008;NS=2504;DP=17036;EAS_AF=0.0595;AMR_AF=0.1369;AFR_AF=0.2247;EUR_AF=0.0596;SAS_AF=0.1534;AA=G|||;VT=SNP
8	89432538	rs10095262	G	C	100	PASS	AC=662;AF=0.132188;AN=5008;NS=2504;DP=19671;EAS_AF=0.0595;AMR_AF=0.1369;AFR_AF=0.2247;EUR_AF=0.0596;SAS_AF=0.1534;AA=C|||;VT=SNP
8	89432552	rs10110453	A	G	100	PASS	AC=662;AF=0.132188;AN=5008;NS=2504;DP=19552;EAS_AF=0.0595;AMR_AF=0.1369;AFR_AF=0.2247;EUR_AF=0.0596;SAS_AF=0.1534;AA=A|||;VT=SNP
8	89432587	rs10096195	C	A	100	PASS	AC=662;AF=0.132188;AN=5008;NS=2504;DP=19094;EAS_AF=0.0595;AMR_AF=0.1369;AFR_AF=0.2247;EUR_AF=0.0596;SAS_AF=0.1534;AA=A|||;VT=SNP
8	89432760	rs10095499	G	A	100	PASS	AC=662;AF=0.132188;AN=5008;NS=2504;DP=18950;EAS_AF=0.0595;AMR_AF=0.1369;AFR_AF=0.2247;EUR_AF=0.0596;SAS_AF=0.1534;AA=G|||;VT=SNP
8	89432995	rs16882408	A	G	100	PASS	AC=662;AF=0.132188;AN=5008;NS=2504;DP=16603;EAS_AF=0.0595;AMR_AF=0.1369;AFR_AF=0.2247;EUR_AF=0.0596;SAS_AF=0.1534;AA=G|||;VT=SNP
8	89434405	rs1504797	T	C	100	PASS	AC=2099;AF=0.419129;AN=5008;NS=2504;DP=16383;EAS_AF=0.2103;AMR_AF=0.3213;AFR_AF=0.6694;EUR_AF=0.333;SAS_AF=0.454;AA=C|||;VT=SNP
8	89435101	rs61109805	C	G	100	PASS	AC=531;AF=0.10603;AN=5008;NS=2504;DP=16239;EAS_AF=0.0605;AMR_AF=0.1297;AFR_AF=0.1278;EUR_AF=0.0596;SAS_AF=0.1544;AA=g|||;VT=SNP
8	89435475	rs16882450	A	G	100	PASS	AC=1854;AF=0.370208;AN=5008;NS=2504;DP=13725;EAS_AF=0.1528;AMR_AF=0.3112;AFR_AF=0.5378;EUR_AF=0.331;SAS_AF=0.4499;AA=G|||;VT=SNP
8	89435664	rs16882464	T	C	100	PASS	AC=533;AF=0.10643;AN=5008;NS=2504;DP=14506;EAS_AF=0.0605;AMR_AF=0.1297;AFR_AF=0.1293;EUR_AF=0.0596;SAS_AF=0.1544;AA=T|||;VT=SNP
8	89435708	rs61177731	G	A	100	PASS	AC=533;AF=0.10643;AN=5008;NS=2504;DP=14816;EAS_AF=0.0605;AMR_AF=0.1297;AFR_AF=0.1293;EUR_AF=0.0596;SAS_AF=0.1544;AA=A|||;VT=SNP
8	89435868	rs55674305	G	A	100	PASS	AC=1858;AF=0.371006;AN=5008;NS=2504;DP=15327;EAS_AF=0.1528;AMR_AF=0.3127;AFR_AF=0.5401;EUR_AF=0.331;SAS_AF=0.4499;AA=A|||;VT=SNP
8	89435877	rs56084092	G	C	100	PASS	AC=1858;AF=0.371006;AN=5008;NS=2504;DP=15752;EAS_AF=0.1528;AMR_AF=0.3127;AFR_AF=0.5401;EUR_AF=0.331;SAS_AF=0.4499;AA=C|||;VT=SNP
8	89436001	rs59645827	C	T	100	PASS	AC=533;AF=0.10643;AN=5008;NS=2504;DP=17673;EAS_AF=0.0605;AMR_AF=0.1297;AFR_AF=0.1293;EUR_AF=0.0596;SAS_AF=0.1544;AA=C|||;VT=SNP
8	89436103	rs61098556	C	A	100	PASS	AC=533;AF=0.10643;AN=5008;NS=2504;DP=15957;EAS_AF=0.0605;AMR_AF=0.1297;AFR_AF=0.1293;EUR_AF=0.0606;SAS_AF=0.1534;AA=C|||;VT=SNP
8	89436105	rs55743536	G	A	100	PASS	AC=533;AF=0.10643;AN=5008;NS=2504;DP=15852;EAS_AF=0.0605;AMR_AF=0.1297;AFR_AF=0.1293;EUR_AF=0.0606;SAS_AF=0.1534;AA=G|||;VT=SNP
8	89436158	rs56691611	T	C	100	PASS	AC=535;AF=0.106829;AN=5008;NS=2504;DP=14575;EAS_AF=0.0605;AMR_AF=0.1297;AFR_AF=0.1293;EUR_AF=0.0606;SAS_AF=0.1554;AA=c|||;VT=SNP
8	89436182	rs59119264	T	C	100	PASS	AC=535;AF=0.106829;AN=5008;NS=2504;DP=14339;EAS_AF=0.0605;AMR_AF=0.1297;AFR_AF=0.1293;EUR_AF=0.0606;SAS_AF=0.1554;AA=T|||;VT=SNP
8	89436384	rs78704524	T	C	100	PASS	AC=533;AF=0.10643;AN=5008;NS=2504;DP=15450;EAS_AF=0.0605;AMR_AF=0.1297;AFR_AF=0.1293;EUR_AF=0.0596;SAS_AF=0.1544;AA=C|||;VT=SNP
8	89436877	rs73692571	G	A	100	PASS	AC=533;AF=0.10643;AN=5008;NS=2504;DP=15418;EAS_AF=0.0605;AMR_AF=0.1297;AFR_AF=0.1293;EUR_AF=0.0596;SAS_AF=0.1544;AA=G|||;VT=SNP
8	89436902	rs73289254	C	A	100	PASS	AC=533;AF=0.10643;AN=5008;NS=2504;DP=15903;EAS_AF=0.0605;AMR_AF=0.1297;AFR_AF=0.1293;EUR_AF=0.0596;SAS_AF=0.1544;AA=A|||;VT=SNP
8	89436933	rs1504798	C	T	100	PASS	AC=1317;AF=0.262979;AN=5008;NS=2504;DP=16552;EAS_AF=0.0923;AMR_AF=0.183;AFR_AF=0.4047;EUR_AF=0.2714;SAS_AF=0.2955;AA=C|||;VT=SNP
8	89436950	rs1504799	C	G	100	PASS	AC=1290;AF=0.257588;AN=5008;NS=2504;DP=16923;EAS_AF=0.0923;AMR_AF=0.1772;AFR_AF=0.3903;EUR_AF=0.2694;SAS_AF=0.2935;AA=C|||;VT=SNP
8	89437106	rs73289257	G	A	100	PASS	AC=533;AF=0.10643;AN=5008;NS=2504;DP=17726;EAS_AF=0.0605;AMR_AF=0.1297;AFR_AF=0.1293;EUR_AF=0.0596;SAS_AF=0.1544;AA=G|||;VT=SNP
8	89437373	rs59580800	C	T	100	PASS	AC=533;AF=0.10643;AN=5008;NS=2504;DP=17529;EAS_AF=0.0605;AMR_AF=0.1297;AFR_AF=0.1293;EUR_AF=0.0596;SAS_AF=0.1544;AA=C|||;VT=SNP
8	89437490	rs58399951	G	T	100	PASS	AC=533;AF=0.10643;AN=5008;NS=2504;DP=20765;EAS_AF=0.0605;AMR_AF=0.1297;AFR_AF=0.1293;EUR_AF=0.0596;SAS_AF=0.1544;AA=G|||;VT=SNP
8	89437611	rs60779425	A	G	100	PASS	AC=533;AF=0.10643;AN=5008;NS=2504;DP=19292;EAS_AF=0.0605;AMR_AF=0.1297;AFR_AF=0.1293;EUR_AF=0.0596;SAS_AF=0.1544;AA=A|||;VT=SNP
8	89437684	rs73289264	G	A	100	PASS	AC=534;AF=0.106629;AN=5008;NS=2504;DP=19015;EAS_AF=0.0605;AMR_AF=0.1297;AFR_AF=0.1293;EUR_AF=0.0596;SAS_AF=0.1554;AA=A|||;VT=SNP
8	89437770	rs58164144	T	C	100	PASS	AC=533;AF=0.10643;AN=5008;NS=2504;DP=19342;EAS_AF=0.0605;AMR_AF=0.1297;AFR_AF=0.1293;EUR_AF=0.0596;SAS_AF=0.1544;AA=C|||;VT=SNP
8	89438027	rs73289267	A	G	100	PASS	AC=533;AF=0.10643;AN=5008;NS=2504;DP=19350;EAS_AF=0.0605;AMR_AF=0.1297;AFR_AF=0.1293;EUR_AF=0.0596;SAS_AF=0.1544;AA=A|||;VT=SNP
8	89438194	rs58994609	A	C	100	PASS	AC=533;AF=0.10643;AN=5008;NS=2504;DP=18562;EAS_AF=0.0605;AMR_AF=0.1297;AFR_AF=0.1293;EUR_AF=0.0596;SAS_AF=0.1544;AA=A|||;VT=SNP
8	89438243	rs58453379	A	T	100	PASS	AC=533;AF=0.10643;AN=5008;NS=2504;DP=18547;EAS_AF=0.0605;AMR_AF=0.1297;AFR_AF=0.1293;EUR_AF=0.0596;SAS_AF=0.1544;AA=a|||;VT=SNP
8	89438405	rs60245117	A	C	100	PASS	AC=533;AF=0.10643;AN=5008;NS=2504;DP=17907;EAS_AF=0.0605;AMR_AF=0.1297;AFR_AF=0.1293;EUR_AF=0.0596;SAS_AF=0.1544;AA=A|||;VT=SNP
8	89438616	rs13271448	T	A	100	PASS	AC=1312;AF=0.261981;AN=5008;NS=2504;DP=14612;EAS_AF=0.0933;AMR_AF=0.1758;AFR_AF=0.407;EUR_AF=0.2694;SAS_AF=0.2935;AA=T|||;VT=SNP
8	89438875	rs61088422	A	T	100	PASS	AC=533;AF=0.10643;AN=5008;NS=2504;DP=13690;EAS_AF=0.0605;AMR_AF=0.1297;AFR_AF=0.1293;EUR_AF=0.0596;SAS_AF=0.1544;AA=T|||;VT=SNP
8	89439450	rs113792528	A	C	100	PASS	AC=542;AF=0.108227;AN=5008;NS=2504;DP=16758;EAS_AF=0.0615;AMR_AF=0.1297;AFR_AF=0.1293;EUR_AF=0.0596;SAS_AF=0.1626;AA=C|||;VT=SNP
8	89439453	rs821116	G	A	100	PASS	AC=1943;AF=0.387979;AN=5008;NS=2504;DP=16733;EAS_AF=0.1548;AMR_AF=0.317;AFR_AF=0.5946;EUR_AF=0.331;SAS_AF=0.4581;AA=A|||;VT=SNP
8	89439454	rs114433731	T	C	100	PASS	AC=542;AF=0.108227;AN=5008;NS=2504;DP=16783;EAS_AF=0.0615;AMR_AF=0.1297;AFR_AF=0.1293;EUR_AF=0.0596;SAS_AF=0.1626;AA=T|||;VT=SNP
8	89439469	rs821115	C	A	100	PASS	AC=1323;AF=0.264177;AN=5008;NS=2504;DP=17061;EAS_AF=0.0933;AMR_AF=0.1816;AFR_AF=0.4092;EUR_AF=0.2714;SAS_AF=0.2955;AA=C|||;VT=SNP
8	89439610	rs16882621	C	G	100	PASS	AC=539;AF=0.107628;AN=5008;NS=2504;DP=16466;EAS_AF=0.0605;AMR_AF=0.1297;AFR_AF=0.1293;EUR_AF=0.0596;SAS_AF=0.1605;AA=C|||;VT=SNP
8	89439642	rs16882622	A	C	100	PASS	AC=540;AF=0.107827;AN=5008;NS=2504;DP=16122;EAS_AF=0.0605;AMR_AF=0.1311;AFR_AF=0.1301;EUR_AF=0.0596;SAS_AF=0.1595;AA=A|||;VT=SNP
8	89439731	rs10504839	T	C	100	PASS	AC=539;AF=0.107628;AN=5008;NS=2504;DP=16188;EAS_AF=0.0605;AMR_AF=0.1297;AFR_AF=0.1293;EUR_AF=0.0596;SAS_AF=0.1605;AA=C|||;VT=SNP
8	89440332	rs821114	C	G	100	PASS	AC=1860;AF=0.371406;AN=5008;NS=2504;DP=11073;EAS_AF=0.1528;AMR_AF=0.3112;AFR_AF=0.5378;EUR_AF=0.331;SAS_AF=0.456;AA=G|||;VT=SNP
8	89440456	rs56324438	C	T	100	PASS	AC=540;AF=0.107827;AN=5008;NS=2504;DP=15541;EAS_AF=0.0605;AMR_AF=0.1297;AFR_AF=0.1293;EUR_AF=0.0606;SAS_AF=0.1605;AA=C|||;VT=SNP
8	89440610	rs34583542	C	G	100	PASS	AC=1286;AF=0.256789;AN=5008;NS=2504;DP=14258;EAS_AF=0.0923;AMR_AF=0.1758;AFR_AF=0.3896;EUR_AF=0.2674;SAS_AF=0.2935;AA=C|||;VT=SNP
8	89440814	rs58720276	A	C	100	PASS	AC=539;AF=0.107628;AN=5008;NS=2504;DP=15419;EAS_AF=0.0605;AMR_AF=0.1297;AFR_AF=0.1293;EUR_AF=0.0596;SAS_AF=0.1605;AA=C|||;VT=SNP
8	89440842	rs34578339	A	T	100	PASS	AC=479;AF=0.095647;AN=5008;NS=2504;DP=15590;EAS_AF=0.0357;AMR_AF=0.098;AFR_AF=0.0696;EUR_AF=0.1769;SAS_AF=0.1074;AA=A|||;VT=SNP
8	89441030	rs821113	T	G	100	PASS	AC=1321;AF=0.263778;AN=5008;NS=2504;DP=16798;EAS_AF=0.0923;AMR_AF=0.1816;AFR_AF=0.4085;EUR_AF=0.2714;SAS_AF=0.2955;AA=T|||;VT=SNP
8	89441440	rs58754325	T	C	100	PASS	AC=539;AF=0.107628;AN=5008;NS=2504;DP=17063;EAS_AF=0.0605;AMR_AF=0.1297;AFR_AF=0.1293;EUR_AF=0.0596;SAS_AF=0.1605;AA=T|||;VT=SNP
8	89441655	rs77948155	C	T	100	PASS	AC=234;AF=0.0467252;AN=5008;NS=2504;DP=19881;EAS_AF=0.0565;AMR_AF=0.0159;AFR_AF=0.0439;EUR_AF=0.0308;SAS_AF=0.0787;AA=C|||;VT=SNP
8	89441796	rs59290812	G	A	100	PASS	AC=538;AF=0.107428;AN=5008;NS=2504;DP=17467;EAS_AF=0.0605;AMR_AF=0.1297;AFR_AF=0.1301;EUR_AF=0.0586;SAS_AF=0.1595;AA=A|||;VT=SNP
8	89441993	rs57047577	G	A	100	PASS	AC=539;AF=0.107628;AN=5008;NS=2504;DP=19941;EAS_AF=0.0605;AMR_AF=0.1297;AFR_AF=0.1293;EUR_AF=0.0596;SAS_AF=0.1605;AA=G|||;VT=SNP
8	89442174	rs73291151	G	A	100	PASS	AC=539;AF=0.107628;AN=5008;NS=2504;DP=16123;EAS_AF=0.0605;AMR_AF=0.1297;AFR_AF=0.1293;EUR_AF=0.0596;SAS_AF=0.1605;AA=G|||;VT=SNP
8	89442550	rs61433177	A	C	100	PASS	AC=258;AF=0.0515176;AN=5008;NS=2504;DP=14379;EAS_AF=0.0565;AMR_AF=0.0159;AFR_AF=0.0582;EUR_AF=0.0358;SAS_AF=0.0787;AA=A|||;VT=SNP
8	89442651	rs821112	C	A	100	PASS	AC=1311;AF=0.261781;AN=5008;NS=2504;DP=14737;EAS_AF=0.0933;AMR_AF=0.1758;AFR_AF=0.4062;EUR_AF=0.2694;SAS_AF=0.2935;AA=C|||;VT=SNP
8	89442814	rs73291153	G	A	100	PASS	AC=539;AF=0.107628;AN=5008;NS=2504;DP=14654;EAS_AF=0.0605;AMR_AF=0.1297;AFR_AF=0.1293;EUR_AF=0.0596;SAS_AF=0.1605;AA=A|||;VT=SNP
8	89442846	rs73694046	C	T	100	PASS	AC=539;AF=0.107628;AN=5008;NS=2504;DP=16070;EAS_AF=0.0605;AMR_AF=0.1297;AFR_AF=0.1293;EUR_AF=0.0596;SAS_AF=0.1605;AA=C|||;VT=SNP
8	89442943	rs73291154	T	C	100	PASS	AC=539;AF=0.107628;AN=5008;NS=2504;DP=17226;EAS_AF=0.0605;AMR_AF=0.1297;AFR_AF=0.1293;EUR_AF=0.0596;SAS_AF=0.1605;AA=C|||;VT=SNP
8	89442964	rs73291155	A	C	100	PASS	AC=844;AF=0.16853;AN=5008;NS=2504;DP=17508;EAS_AF=0.0923;AMR_AF=0.1225;AFR_AF=0.1815;EUR_AF=0.2276;SAS_AF=0.2014;AA=A|||;VT=SNP
8	89443271	rs73291157	C	T	100	PASS	AC=539;AF=0.107628;AN=5008;NS=2504;DP=20780;EAS_AF=0.0605;AMR_AF=0.1297;AFR_AF=0.1293;EUR_AF=0.0596;SAS_AF=0.1605;AA=C|||;VT=SNP
8	89443368	rs73694050	G	T	100	PASS	AC=539;AF=0.107628;AN=5008;NS=2504;DP=20329;EAS_AF=0.0605;AMR_AF=0.1297;AFR_AF=0.1293;EUR_AF=0.0596;SAS_AF=0.1605;AA=G|||;VT=SNP
8	89443392	rs821111	A	C	100	PASS	AC=1860;AF=0.371406;AN=5008;NS=2504;DP=19886;EAS_AF=0.1528;AMR_AF=0.3112;AFR_AF=0.5378;EUR_AF=0.331;SAS_AF=0.456;AA=C|||;VT=SNP
8	89443807	rs73291159	C	A	100	PASS	AC=539;AF=0.107628;AN=5008;NS=2504;DP=18075;EAS_AF=0.0605;AMR_AF=0.1297;AFR_AF=0.1293;EUR_AF=0.0606;SAS_AF=0.1595;AA=C|||;VT=SNP
8	89444046	rs7820710	A	C	100	PASS	AC=845;AF=0.16873;AN=5008;NS=2504;DP=16415;EAS_AF=0.0923;AMR_AF=0.1225;AFR_AF=0.1823;EUR_AF=0.2276;SAS_AF=0.2014;AA=A|||;VT=SNP
8	89444177	rs60953371	A	G	100	PASS	AC=539;AF=0.107628;AN=5008;NS=2504;DP=15404;EAS_AF=0.0605;AMR_AF=0.1297;AFR_AF=0.1293;EUR_AF=0.0596;SAS_AF=0.1605;AA=G|||;VT=SNP
8	89444200	rs55848977	T	A	100	PASS	AC=539;AF=0.107628;AN=5008;NS=2504;DP=15414;EAS_AF=0.0605;AMR_AF=0.1297;AFR_AF=0.1293;EUR_AF=0.0596;SAS_AF=0.1605;AA=t|||;VT=SNP
8	89444592	rs59043278	G	C	100	PASS	AC=539;AF=0.107628;AN=5008;NS=2504;DP=15710;EAS_AF=0.0605;AMR_AF=0.1297;AFR_AF=0.1293;EUR_AF=0.0596;SAS_AF=0.1605;AA=C|||;VT=SNP
8	89445005	rs73291164	G	A	100	PASS	AC=539;AF=0.107628;AN=5008;NS=2504;DP=18541;EAS_AF=0.0605;AMR_AF=0.1297;AFR_AF=0.1293;EUR_AF=0.0596;SAS_AF=0.1605;AA=A|||;VT=SNP
8	89445225	rs73291166	G	A	100	PASS	AC=539;AF=0.107628;AN=5008;NS=2504;DP=15807;EAS_AF=0.0605;AMR_AF=0.1297;AFR_AF=0.1293;EUR_AF=0.0596;SAS_AF=0.1605;AA=G|||;VT=SNP
8	89445574	rs13279451	C	T	100	PASS	AC=837;AF=0.167133;AN=5008;NS=2504;DP=16247;EAS_AF=0.0923;AMR_AF=0.1225;AFR_AF=0.1815;EUR_AF=0.2276;SAS_AF=0.1943;AA=C|||;VT=SNP
8	89445648	rs111474293	T	C	100	PASS	AC=539;AF=0.107628;AN=5008;NS=2504;DP=15781;EAS_AF=0.0605;AMR_AF=0.1297;AFR_AF=0.1293;EUR_AF=0.0596;SAS_AF=0.1605;AA=C|||;VT=SNP
8	89445696	rs111810774	T	G	100	PASS	AC=539;AF=0.107628;AN=5008;NS=2504;DP=16454;EAS_AF=0.0605;AMR_AF=0.1297;AFR_AF=0.1293;EUR_AF=0.0596;SAS_AF=0.1605;AA=G|||;VT=SNP
8	89445712	rs113738158	T	C	100	PASS	AC=539;AF=0.107628;AN=5008;NS=2504;DP=16461;EAS_AF=0.0605;AMR_AF=0.1297;AFR_AF=0.1293;EUR_AF=0.0596;SAS_AF=0.1605;AA=C|||;VT=SNP
8	89445857	rs61234864	G	A	100	PASS	AC=539;AF=0.107628;AN=5008;NS=2504;DP=17829;EAS_AF=0.0605;AMR_AF=0.1297;AFR_AF=0.1293;EUR_AF=0.0596;SAS_AF=0.1605;AA=A|||;VT=SNP
8	89446178	rs7004757	T	A	100	PASS	AC=539;AF=0.107628;AN=5008;NS=2504;DP=16007;EAS_AF=0.0605;AMR_AF=0.1297;AFR_AF=0.1293;EUR_AF=0.0596;SAS_AF=0.1605;AA=T|||;VT=SNP
8	89446259	rs7000891	A	G	100	PASS	AC=539;AF=0.107628;AN=5008;NS=2504;DP=16662;EAS_AF=0.0605;AMR_AF=0.1297;AFR_AF=0.1293;EUR_AF=0.0596;SAS_AF=0.1605;AA=A|||;VT=SNP
8	89446335	rs7018226	G	T	100	PASS	AC=539;AF=0.107628;AN=5008;NS=2504;DP=15801;EAS_AF=0.0605;AMR_AF=0.1311;AFR_AF=0.1286;EUR_AF=0.0596;SAS_AF=0.1605;AA=G|||;VT=SNP
8	89446459	rs7001241	A	G	100	PASS	AC=539;AF=0.107628;AN=5008;NS=2504;DP=17053;EAS_AF=0.0605;AMR_AF=0.1297;AFR_AF=0.1293;EUR_AF=0.0596;SAS_AF=0.1605;AA=A|||;VT=SNP
8	89446540	rs1094206	G	A	100	PASS	AC=1853;AF=0.370008;AN=5008;NS=2504;DP=18272;EAS_AF=0.1528;AMR_AF=0.3112;AFR_AF=0.5378;EUR_AF=0.331;SAS_AF=0.4489;AA=A|||;VT=SNP
8	89446680	rs6980734	G	A	100	PASS	AC=539;AF=0.107628;AN=5008;NS=2504;DP=18098;EAS_AF=0.0605;AMR_AF=0.1297;AFR_AF=0.1293;EUR_AF=0.0596;SAS_AF=0.1605;AA=G|||;VT=SNP
8	89446812	rs7001875	A	T	100	PASS	AC=539;AF=0.107628;AN=5008;NS=2504;DP=18013;EAS_AF=0.0605;AMR_AF=0.1297;AFR_AF=0.1293;EUR_AF=0.0596;SAS_AF=0.1605;AA=A|||;VT=SNP
8	89446930	rs73291175	T	C	100	PASS	AC=540;AF=0.107827;AN=5008;NS=2504;DP=19962;EAS_AF=0.0605;AMR_AF=0.1297;AFR_AF=0.1293;EUR_AF=0.0606;SAS_AF=0.1605;AA=C|||;VT=SNP
8	89447031	rs2134962	G	A	100	PASS	AC=1853;AF=0.370008;AN=5008;NS=2504;DP=19766;EAS_AF=0.1528;AMR_AF=0.3112;AFR_AF=0.5378;EUR_AF=0.331;SAS_AF=0.4489;AA=A|||;VT=SNP
8	89447140	rs73694056	C	T	100	PASS	AC=539;AF=0.107628;AN=5008;NS=2504;DP=17530;EAS_AF=0.0605;AMR_AF=0.1297;AFR_AF=0.1293;EUR_AF=0.0596;SAS_AF=0.1605;AA=C|||;VT=SNP
8	89447163	rs73694057	G	A	100	PASS	AC=539;AF=0.107628;AN=5008;NS=2504;DP=17070;EAS_AF=0.0605;AMR_AF=0.1297;AFR_AF=0.1293;EUR_AF=0.0596;SAS_AF=0.1605;AA=G|||;VT=SNP
8	89447266	rs73291177	T	C	100	PASS	AC=539;AF=0.107628;AN=5008;NS=2504;DP=18208;EAS_AF=0.0605;AMR_AF=0.1297;AFR_AF=0.1293;EUR_AF=0.0596;SAS_AF=0.1605;AA=C|||;VT=SNP
8	89447372	rs73291179	G	A	100	PASS	AC=540;AF=0.107827;AN=5008;NS=2504;DP=18829;EAS_AF=0.0605;AMR_AF=0.1311;AFR_AF=0.1293;EUR_AF=0.0596;SAS_AF=0.1605;AA=A|||;VT=SNP
8	89447848	rs1825876	C	T	100	PASS	AC=1303;AF=0.260184;AN=5008;NS=2504;DP=16363;EAS_AF=0.0923;AMR_AF=0.1758;AFR_AF=0.4062;EUR_AF=0.2694;SAS_AF=0.2863;AA=C|||;VT=SNP
8	89448076	rs73291181	G	A	100	PASS	AC=579;AF=0.115615;AN=5008;NS=2504;DP=17610;EAS_AF=0.0605;AMR_AF=0.1311;AFR_AF=0.1331;EUR_AF=0.0596;SAS_AF=0.1953;AA=G|||;VT=SNP
8	89448411	rs3105409	G	C	100	PASS	AC=1855;AF=0.370407;AN=5008;NS=2504;DP=17097;EAS_AF=0.1528;AMR_AF=0.3112;AFR_AF=0.5393;EUR_AF=0.331;SAS_AF=0.4489;AA=C|||;VT=SNP
8	89448862	rs35795205	A	C	100	PASS	AC=846;AF=0.16893;AN=5008;NS=2504;DP=15683;EAS_AF=0.0923;AMR_AF=0.1239;AFR_AF=0.1876;EUR_AF=0.2276;SAS_AF=0.1943;AA=A|||;VT=SNP
8	89448877	rs821100	A	G	100	PASS	AC=1689;AF=0.33726;AN=5008;NS=2504;DP=15864;EAS_AF=0.1528;AMR_AF=0.2752;AFR_AF=0.5053;EUR_AF=0.2913;SAS_AF=0.3916;AA=N|||;VT=SNP
8	89449328	rs7814792	T	C	100	PASS	AC=539;AF=0.107628;AN=5008;NS=2504;DP=15794;EAS_AF=0.0605;AMR_AF=0.1297;AFR_AF=0.1293;EUR_AF=0.0596;SAS_AF=0.1605;AA=C|||;VT=SNP
8	89449340	rs7814799	T	C	100	PASS	AC=539;AF=0.107628;AN=5008;NS=2504;DP=16673;EAS_AF=0.0605;AMR_AF=0.1297;AFR_AF=0.1293;EUR_AF=0.0596;SAS_AF=0.1605;AA=C|||;VT=SNP
8	89449435	rs7845586	A	G	100	PASS	AC=539;AF=0.107628;AN=5008;NS=2504;DP=18156;EAS_AF=0.0605;AMR_AF=0.1297;AFR_AF=0.1293;EUR_AF=0.0596;SAS_AF=0.1605;AA=A|||;VT=SNP
8	89449818	rs7828596	C	T	100	PASS	AC=539;AF=0.107628;AN=5008;NS=2504;DP=20883;EAS_AF=0.0605;AMR_AF=0.1297;AFR_AF=0.1293;EUR_AF=0.0596;SAS_AF=0.1605;AA=C|||;VT=SNP
8	89449820	rs6469419	C	T	100	PASS	AC=541;AF=0.108027;AN=5008;NS=2504;DP=20986;EAS_AF=0.0605;AMR_AF=0.1297;AFR_AF=0.1301;EUR_AF=0.0606;SAS_AF=0.1605;AA=C|||;VT=SNP
8	89450084	rs6988021	T	C	100	PASS	AC=539;AF=0.107628;AN=5008;NS=2504;DP=21432;EAS_AF=0.0605;AMR_AF=0.1297;AFR_AF=0.1293;EUR_AF=0.0596;SAS_AF=0.1605;AA=T|||;VT=SNP
8	89450576	rs73291190	A	G	100	PASS	AC=539;AF=0.107628;AN=5008;NS=2504;DP=21992;EAS_AF=0.0605;AMR_AF=0.1297;AFR_AF=0.1293;EUR_AF=0.0596;SAS_AF=0.1605;AA=G|||;VT=SNP
8	89450629	rs73291191	T	C	100	PASS	AC=539;AF=0.107628;AN=5008;NS=2504;DP=22022;EAS_AF=0.0605;AMR_AF=0.1297;AFR_AF=0.1293;EUR_AF=0.0596;SAS_AF=0.1605;AA=T|||;VT=SNP
8	89450832	rs73291192	C	T	100	PASS	AC=539;AF=0.107628;AN=5008;NS=2504;DP=19730;EAS_AF=0.0605;AMR_AF=0.1297;AFR_AF=0.1293;EUR_AF=0.0596;SAS_AF=0.1605;AA=C|||;VT=SNP
8	89450964	rs60894020	C	T	100	PASS	AC=540;AF=0.107827;AN=5008;NS=2504;DP=19885;EAS_AF=0.0605;AMR_AF=0.1297;AFR_AF=0.1293;EUR_AF=0.0596;SAS_AF=0.1616;AA=C|||;VT=SNP
8	89451205	rs57092235	C	T	100	PASS	AC=544;AF=0.108626;AN=5008;NS=2504;DP=18950;EAS_AF=0.0605;AMR_AF=0.1297;AFR_AF=0.1293;EUR_AF=0.0596;SAS_AF=0.1656;AA=C|||;VT=SNP
8	89451970	rs7008219	T	C	100	PASS	AC=539;AF=0.107628;AN=5008;NS=2504;DP=15529;EAS_AF=0.0605;AMR_AF=0.1297;AFR_AF=0.1293;EUR_AF=0.0596;SAS_AF=0.1605;AA=C|||;VT=SNP
8	89452250	rs60469280	A	C	100	PASS	AC=539;AF=0.107628;AN=5008;NS=2504;DP=17704;EAS_AF=0.0605;AMR_AF=0.1297;AFR_AF=0.1293;EUR_AF=0.0596;SAS_AF=0.1605;AA=T|||;VT=SNP
8	89452311	rs59495340	A	G	100	PASS	AC=539;AF=0.107628;AN=5008;NS=2504;DP=16480;EAS_AF=0.0605;AMR_AF=0.1297;AFR_AF=0.1293;EUR_AF=0.0596;SAS_AF=0.1605;AA=A|||;VT=SNP
8	89452516	rs73292857	A	G	100	PASS	AC=539;AF=0.107628;AN=5008;NS=2504;DP=17338;EAS_AF=0.0605;AMR_AF=0.1297;AFR_AF=0.1293;EUR_AF=0.0596;SAS_AF=0.1605;AA=A|||;VT=SNP
8	89452576	rs59745808	T	C	100	PASS	AC=539;AF=0.107628;AN=5008;NS=2504;DP=17123;EAS_AF=0.0605;AMR_AF=0.1297;AFR_AF=0.1293;EUR_AF=0.0586;SAS_AF=0.1616;AA=C|||;VT=SNP
8	89452923	rs7819898	G	T	100	PASS	AC=539;AF=0.107628;AN=5008;NS=2504;DP=16978;EAS_AF=0.0605;AMR_AF=0.1297;AFR_AF=0.1293;EUR_AF=0.0596;SAS_AF=0.1605;AA=T|||;VT=SNP
8	89453028	rs7838772	A	C	100	PASS	AC=539;AF=0.107628;AN=5008;NS=2504;DP=16476;EAS_AF=0.0605;AMR_AF=0.1297;AFR_AF=0.1293;EUR_AF=0.0596;SAS_AF=0.1605;AA=C|||;VT=SNP
8	89453055	rs7842479	T	C	100	PASS	AC=539;AF=0.107628;AN=5008;NS=2504;DP=16413;EAS_AF=0.0605;AMR_AF=0.1297;AFR_AF=0.1293;EUR_AF=0.0596;SAS_AF=0.1605;AA=T|||;VT=SNP
8	89453170	rs7820191	G	T	100	PASS	AC=539;AF=0.107628;AN=5008;NS=2504;DP=14439;EAS_AF=0.0605;AMR_AF=0.1297;AFR_AF=0.1293;EUR_AF=0.0596;SAS_AF=0.1605;AA=T|||;VT=SNP
8	89453182	rs60936046	A	G	100	PASS	AC=427;AF=0.0852636;AN=5008;NS=2504;DP=14645;EAS_AF=0.0605;AMR_AF=0.1182;AFR_AF=0.0507;EUR_AF=0.0596;SAS_AF=0.1605;AA=A|||;VT=SNP
8	89453493	rs73694066	C	A	100	PASS	AC=539;AF=0.107628;AN=5008;NS=2504;DP=19022;EAS_AF=0.0605;AMR_AF=0.1297;AFR_AF=0.1293;EUR_AF=0.0596;SAS_AF=0.1605;AA=A|||;VT=SNP
8	89453959	rs16882905	G	A	100	PASS	AC=539;AF=0.107628;AN=5008;NS=2504;DP=19586;EAS_AF=0.0605;AMR_AF=0.1297;AFR_AF=0.1293;EUR_AF=0.0596;SAS_AF=0.1605;AA=G|||;VT=SNP
8	89454231	rs16882914	T	C	100	PASS	AC=539;AF=0.107628;AN=5008;NS=2504;DP=17476;EAS_AF=0.0605;AMR_AF=0.1297;AFR_AF=0.1293;EUR_AF=0.0596;SAS_AF=0.1605;AA=T|||;VT=SNP
8	89454293	rs13281505	A	G	100	PASS	AC=1286;AF=0.256789;AN=5008;NS=2504;DP=17121;EAS_AF=0.0923;AMR_AF=0.1758;AFR_AF=0.3896;EUR_AF=0.2674;SAS_AF=0.2935;AA=A|||;VT=SNP
8	89454305	rs73292867	A	T	100	PASS	AC=539;AF=0.107628;AN=5008;NS=2504;DP=16812;EAS_AF=0.0605;AMR_AF=0.1297;AFR_AF=0.1293;EUR_AF=0.0596;SAS_AF=0.1605;AA=A|||;VT=SNP
8	89454360	rs821096	G	A	100	PASS	AC=1860;AF=0.371406;AN=5008;NS=2504;DP=16379;EAS_AF=0.1528;AMR_AF=0.3112;AFR_AF=0.5378;EUR_AF=0.331;SAS_AF=0.456;AA=A|||;VT=SNP
8	89454832	rs821095	A	G	100	PASS	AC=2050;AF=0.409345;AN=5008;NS=2504;DP=15136;EAS_AF=0.1528;AMR_AF=0.3213;AFR_AF=0.6762;EUR_AF=0.331;SAS_AF=0.456;AA=G|||;VT=SNP
8	89454910	rs73694076	T	A	100	PASS	AC=539;AF=0.107628;AN=5008;NS=2504;DP=15218;EAS_AF=0.0605;AMR_AF=0.1297;AFR_AF=0.1293;EUR_AF=0.0596;SAS_AF=0.1605;AA=T|||;VT=SNP
8	89454997	rs61667532	A	C	100	PASS	AC=539;AF=0.107628;AN=5008;NS=2504;DP=14837;EAS_AF=0.0605;AMR_AF=0.1297;AFR_AF=0.1293;EUR_AF=0.0596;SAS_AF=0.1605;AA=C|||;VT=SNP
8	89455016	rs821094	C	A	100	PASS	AC=1303;AF=0.260184;AN=5008;NS=2504;DP=14389;EAS_AF=0.0923;AMR_AF=0.1758;AFR_AF=0.4062;EUR_AF=0.2694;SAS_AF=0.2863;AA=T|||;VT=SNP
8	89455046	rs61683331	G	A	100	PASS	AC=539;AF=0.107628;AN=5008;NS=2504;DP=14430;EAS_AF=0.0605;AMR_AF=0.1297;AFR_AF=0.1293;EUR_AF=0.0596;SAS_AF=0.1605;AA=G|||;VT=SNP
8	89455068	rs57807215	G	A	100	PASS	AC=539;AF=0.107628;AN=5008;NS=2504;DP=14745;EAS_AF=0.0605;AMR_AF=0.1297;AFR_AF=0.1293;EUR_AF=0.0596;SAS_AF=0.1605;AA=A|||;VT=SNP
8	89455095	rs73292871	T	C	100	PASS	AC=539;AF=0.107628;AN=5008;NS=2504;DP=14722;EAS_AF=0.0605;AMR_AF=0.1297;AFR_AF=0.1293;EUR_AF=0.0596;SAS_AF=0.1605;AA=T|||;VT=SNP
8	89455192	rs61498756	G	T	100	PASS	AC=539;AF=0.107628;AN=5008;NS=2504;DP=13426;EAS_AF=0.0605;AMR_AF=0.1297;AFR_AF=0.1293;EUR_AF=0.0596;SAS_AF=0.1605;AA=G|||;VT=SNP
8	89455407	rs16882925	G	A	100	PASS	AC=539;AF=0.107628;AN=5008;NS=2504;DP=15015;EAS_AF=0.0605;AMR_AF=0.1297;AFR_AF=0.1293;EUR_AF=0.0596;SAS_AF=0.1605;AA=G|||;VT=SNP
8	89455867	rs58652034	A	C	100	PASS	AC=539;AF=0.107628;AN=5008;NS=2504;DP=13610;EAS_AF=0.0605;AMR_AF=0.1297;AFR_AF=0.1293;EUR_AF=0.0596;SAS_AF=0.1605;AA=A|||;VT=SNP
8	89455926	rs58079230	C	A	100	PASS	AC=540;AF=0.107827;AN=5008;NS=2504;DP=13548;EAS_AF=0.0605;AMR_AF=0.1311;AFR_AF=0.1293;EUR_AF=0.0596;SAS_AF=0.1605;AA=C|||;VT=SNP
8	89455932	rs821093	C	T	100	PASS	AC=1853;AF=0.370008;AN=5008;NS=2504;DP=13491;EAS_AF=0.1528;AMR_AF=0.3127;AFR_AF=0.5378;EUR_AF=0.331;SAS_AF=0.4479;AA=T|||;VT=SNP
8	89456145	rs16882945	T	G	100	PASS	AC=539;AF=0.107628;AN=5008;NS=2504;DP=15040;EAS_AF=0.0605;AMR_AF=0.1297;AFR_AF=0.1293;EUR_AF=0.0596;SAS_AF=0.1605;AA=g|||;VT=SNP
8	89456247	rs16882947	A	T	100	PASS	AC=539;AF=0.107628;AN=5008;NS=2504;DP=15558;EAS_AF=0.0605;AMR_AF=0.1297;AFR_AF=0.1293;EUR_AF=0.0596;SAS_AF=0.1605;AA=A|||;VT=SNP
8	89456686	rs73292876	A	G	100	PASS	AC=539;AF=0.107628;AN=5008;NS=2504;DP=6591;EAS_AF=0.0605;AMR_AF=0.1297;AFR_AF=0.1293;EUR_AF=0.0596;SAS_AF=0.1605;AA=A|||;VT=SNP
8	89456851	rs16882948	A	G	100	PASS	AC=539;AF=0.107628;AN=5008;NS=2504;DP=12380;EAS_AF=0.0605;AMR_AF=0.1297;AFR_AF=0.1293;EUR_AF=0.0596;SAS_AF=0.1605;AA=A|||;VT=SNP
8	89456953	rs73694079	G	T	100	PASS	AC=539;AF=0.107628;AN=5008;NS=2504;DP=12997;EAS_AF=0.0605;AMR_AF=0.1297;AFR_AF=0.1293;EUR_AF=0.0596;SAS_AF=0.1605;AA=T|||;VT=SNP
8	89457166	rs61548111	A	C	100	PASS	AC=539;AF=0.107628;AN=5008;NS=2504;DP=12802;EAS_AF=0.0605;AMR_AF=0.1297;AFR_AF=0.1293;EUR_AF=0.0596;SAS_AF=0.1605;AA=C|||;VT=SNP
8	89457184	rs114778540	A	T	100	PASS	AC=427;AF=0.0852636;AN=5008;NS=2504;DP=12755;EAS_AF=0.0605;AMR_AF=0.1182;AFR_AF=0.0507;EUR_AF=0.0596;SAS_AF=0.1605;AA=A|||;VT=SNP
8	89457287	rs16882949	A	C	100	PASS	AC=539;AF=0.107628;AN=5008;NS=2504;DP=13928;EAS_AF=0.0605;AMR_AF=0.1297;AFR_AF=0.1293;EUR_AF=0.0596;SAS_AF=0.1605;AA=C|||;VT=SNP
8	89457398	rs16882951	A	G	100	PASS	AC=539;AF=0.107628;AN=5008;NS=2504;DP=15209;EAS_AF=0.0605;AMR_AF=0.1311;AFR_AF=0.1286;EUR_AF=0.0596;SAS_AF=0.1605;AA=A|||;VT=SNP
8	89457480	rs16882953	G	A	100	PASS	AC=539;AF=0.107628;AN=5008;NS=2504;DP=15124;EAS_AF=0.0605;AMR_AF=0.1297;AFR_AF=0.1293;EUR_AF=0.0596;SAS_AF=0.1605;AA=A|||;VT=SNP
8	89457685	rs16882955	C	G	100	PASS	AC=539;AF=0.107628;AN=5008;NS=2504;DP=16564;EAS_AF=0.0605;AMR_AF=0.1297;AFR_AF=0.1293;EUR_AF=0.0596;SAS_AF=0.1605;AA=G|||;VT=SNP
8	89457837	rs16882957	A	G	100	PASS	AC=1289;AF=0.257388;AN=5008;NS=2504;DP=17243;EAS_AF=0.0923;AMR_AF=0.1801;AFR_AF=0.3896;EUR_AF=0.2674;SAS_AF=0.2935;AA=A|||;VT=SNP
8	89457884	rs16882960	C	A	100	PASS	AC=539;AF=0.107628;AN=5008;NS=2504;DP=17318;EAS_AF=0.0605;AMR_AF=0.1297;AFR_AF=0.1293;EUR_AF=0.0596;SAS_AF=0.1605;AA=A|||;VT=SNP
8	89458652	rs16882980	T	C	100	PASS	AC=539;AF=0.107628;AN=5008;NS=2504;DP=15201;EAS_AF=0.0605;AMR_AF=0.1297;AFR_AF=0.1293;EUR_AF=0.0596;SAS_AF=0.1605;AA=T|||;VT=SNP
8	89458895	rs73275307	A	T	100	PASS	AC=539;AF=0.107628;AN=5008;NS=2504;DP=15695;EAS_AF=0.0605;AMR_AF=0.1297;AFR_AF=0.1293;EUR_AF=0.0596;SAS_AF=0.1605;AA=T|||;VT=SNP
8	89459234	rs2129782	T	C	100	PASS	AC=539;AF=0.107628;AN=5008;NS=2504;DP=17218;EAS_AF=0.0605;AMR_AF=0.1297;AFR_AF=0.1293;EUR_AF=0.0596;SAS_AF=0.1605;AA=T|||;VT=SNP
8	89459516	rs1685546	A	G	100	PASS	AC=1938;AF=0.386981;AN=5008;NS=2504;DP=14651;EAS_AF=0.1528;AMR_AF=0.317;AFR_AF=0.5938;EUR_AF=0.331;SAS_AF=0.456;AA=G|||;VT=SNP
8	89459614	rs2171481	G	A	100	PASS	AC=539;AF=0.107628;AN=5008;NS=2504;DP=13771;EAS_AF=0.0605;AMR_AF=0.1297;AFR_AF=0.1293;EUR_AF=0.0596;SAS_AF=0.1605;AA=G|||;VT=SNP
8	89460030	rs1844057	A	G	100	PASS	AC=539;AF=0.107628;AN=5008;NS=2504;DP=12548;EAS_AF=0.0605;AMR_AF=0.1297;AFR_AF=0.1293;EUR_AF=0.0596;SAS_AF=0.1605;AA=G|||;VT=SNP
8	89460105	rs1844056	A	G	100	PASS	AC=539;AF=0.107628;AN=5008;NS=2504;DP=13049;EAS_AF=0.0605;AMR_AF=0.1297;AFR_AF=0.1293;EUR_AF=0.0596;SAS_AF=0.1605;AA=A|||;VT=SNP
8	89460425	rs16883006	A	G	100	PASS	AC=539;AF=0.107628;AN=5008;NS=2504;DP=15956;EAS_AF=0.0605;AMR_AF=0.1297;AFR_AF=0.1293;EUR_AF=0.0596;SAS_AF=0.1605;AA=A|||;VT=SNP
8	89460453	rs16883010	T	C	100	PASS	AC=539;AF=0.107628;AN=5008;NS=2504;DP=15696;EAS_AF=0.0605;AMR_AF=0.1297;AFR_AF=0.1293;EUR_AF=0.0596;SAS_AF=0.1605;AA=C|||;VT=SNP
8	89460917	rs60350282	A	G	100	PASS	AC=539;AF=0.107628;AN=5008;NS=2504;DP=15948;EAS_AF=0.0605;AMR_AF=0.1297;AFR_AF=0.1293;EUR_AF=0.0596;SAS_AF=0.1605;AA=A|||;VT=SNP
8	89461024	rs1700138	T	C	100	PASS	AC=1938;AF=0.386981;AN=5008;NS=2504;DP=14456;EAS_AF=0.1528;AMR_AF=0.317;AFR_AF=0.5938;EUR_AF=0.331;SAS_AF=0.456;AA=C|||;VT=SNP
8	89461069	rs77333251	A	G	100	PASS	AC=539;AF=0.107628;AN=5008;NS=2504;DP=14130;EAS_AF=0.0605;AMR_AF=0.1297;AFR_AF=0.1293;EUR_AF=0.0596;SAS_AF=0.1605;AA=G|||;VT=SNP
8	89461609	rs1700137	C	T	100	PASS	AC=1850;AF=0.369409;AN=5008;NS=2504;DP=14799;EAS_AF=0.1528;AMR_AF=0.3112;AFR_AF=0.5363;EUR_AF=0.331;SAS_AF=0.4479;AA=T|||;VT=SNP
8	89461761	rs73275324	G	A	100	PASS	AC=539;AF=0.107628;AN=5008;NS=2504;DP=16926;EAS_AF=0.0605;AMR_AF=0.1297;AFR_AF=0.1293;EUR_AF=0.0596;SAS_AF=0.1605;AA=G|||;VT=SNP
8	89461776	rs73275325	T	A	100	PASS	AC=539;AF=0.107628;AN=5008;NS=2504;DP=17335;EAS_AF=0.0605;AMR_AF=0.1297;AFR_AF=0.1293;EUR_AF=0.0596;SAS_AF=0.1605;AA=A|||;VT=SNP
8	89461907	rs60484072	A	T	100	PASS	AC=247;AF=0.0493211;AN=5008;NS=2504;DP=17075;EAS_AF=0.0565;AMR_AF=0.0159;AFR_AF=0.059;EUR_AF=0.0318;SAS_AF=0.0706;AA=A|||;VT=SNP
8	89461996	rs61079180	T	C	100	PASS	AC=539;AF=0.107628;AN=5008;NS=2504;DP=17787;EAS_AF=0.0605;AMR_AF=0.1297;AFR_AF=0.1293;EUR_AF=0.0596;SAS_AF=0.1605;AA=C|||;VT=SNP
8	89462321	rs1601817	C	A	100	PASS	AC=1870;AF=0.373403;AN=5008;NS=2504;DP=17544;EAS_AF=0.1528;AMR_AF=0.3141;AFR_AF=0.5492;EUR_AF=0.331;SAS_AF=0.4489;AA=A|||;VT=SNP
8	89462721	rs7840103	C	T	100	PASS	AC=541;AF=0.108027;AN=5008;NS=2504;DP=18465;EAS_AF=0.0605;AMR_AF=0.1297;AFR_AF=0.1293;EUR_AF=0.0596;SAS_AF=0.1626;AA=C|||;VT=SNP
8	89462854	rs34392627	G	A	100	PASS	AC=1295;AF=0.258586;AN=5008;NS=2504;DP=17850;EAS_AF=0.0913;AMR_AF=0.1772;AFR_AF=0.4009;EUR_AF=0.2674;SAS_AF=0.2873;AA=G|||;VT=SNP
8	89462984	rs1604921	T	C	100	PASS	AC=542;AF=0.108227;AN=5008;NS=2504;DP=19197;EAS_AF=0.0605;AMR_AF=0.1297;AFR_AF=0.1293;EUR_AF=0.0596;SAS_AF=0.1636;AA=C|||;VT=SNP
8	89463009	rs1604920	A	G	100	PASS	AC=2049;AF=0.409145;AN=5008;NS=2504;DP=19244;EAS_AF=0.1528;AMR_AF=0.3213;AFR_AF=0.677;EUR_AF=0.331;SAS_AF=0.454;AA=G|||;VT=SNP
8	89463432	rs13256013	T	A	100	PASS	AC=841;AF=0.167931;AN=5008;NS=2504;DP=19524;EAS_AF=0.0923;AMR_AF=0.1239;AFR_AF=0.1823;EUR_AF=0.2276;SAS_AF=0.1963;AA=T|||;VT=SNP
8	89463754	rs73275337	C	T	100	PASS	AC=542;AF=0.108227;AN=5008;NS=2504;DP=19591;EAS_AF=0.0605;AMR_AF=0.1297;AFR_AF=0.1293;EUR_AF=0.0606;SAS_AF=0.1626;AA=c|||;VT=SNP
8	89463938	rs112279857	T	C	100	PASS	AC=540;AF=0.107827;AN=5008;NS=2504;DP=20562;EAS_AF=0.0605;AMR_AF=0.1297;AFR_AF=0.1293;EUR_AF=0.0596;SAS_AF=0.1616;AA=C|||;VT=SNP
8	89464046	rs61226117	A	G	100	PASS	AC=541;AF=0.108027;AN=5008;NS=2504;DP=20303;EAS_AF=0.0605;AMR_AF=0.1297;AFR_AF=0.1293;EUR_AF=0.0596;SAS_AF=0.1626;AA=G|||;VT=SNP
8	89464275	rs117344347	G	T	100	PASS	AC=427;AF=0.0852636;AN=5008;NS=2504;DP=19808;EAS_AF=0.0605;AMR_AF=0.1182;AFR_AF=0.0499;EUR_AF=0.0596;SAS_AF=0.1616;AA=G|||;VT=SNP
8	89464285	rs117669807	C	G	100	PASS	AC=427;AF=0.0852636;AN=5008;NS=2504;DP=19476;EAS_AF=0.0605;AMR_AF=0.1182;AFR_AF=0.0499;EUR_AF=0.0596;SAS_AF=0.1616;AA=c|||;VT=SNP
8	89464569	rs1580509	T	C	100	PASS	AC=541;AF=0.108027;AN=5008;NS=2504;DP=20212;EAS_AF=0.0605;AMR_AF=0.1297;AFR_AF=0.1293;EUR_AF=0.0596;SAS_AF=0.1626;AA=T|||;VT=SNP
8	89464620	rs1094204	A	G	100	PASS	AC=1912;AF=0.381789;AN=5008;NS=2504;DP=18238;EAS_AF=0.1528;AMR_AF=0.304;AFR_AF=0.5915;EUR_AF=0.3141;SAS_AF=0.4591;AA=a|||;VT=SNP
8	89464778	rs1817684	C	T	100	PASS	AC=561;AF=0.112021;AN=5008;NS=2504;DP=18501;EAS_AF=0.0794;AMR_AF=0.1297;AFR_AF=0.1293;EUR_AF=0.0596;SAS_AF=0.1636;AA=c|||;VT=SNP
8	89464868	rs7463933	T	C	100	PASS	AC=541;AF=0.108027;AN=5008;NS=2504;DP=20442;EAS_AF=0.0605;AMR_AF=0.1297;AFR_AF=0.1293;EUR_AF=0.0596;SAS_AF=0.1626;AA=T|||;VT=SNP
8	89465086	rs73275347	A	G	100	PASS	AC=541;AF=0.108027;AN=5008;NS=2504;DP=17793;EAS_AF=0.0605;AMR_AF=0.1297;AFR_AF=0.1293;EUR_AF=0.0596;SAS_AF=0.1626;AA=A|||;VT=SNP
8	89465223	rs73275350	A	G	100	PASS	AC=531;AF=0.10603;AN=5008;NS=2504;DP=19437;EAS_AF=0.0605;AMR_AF=0.1282;AFR_AF=0.1225;EUR_AF=0.0596;SAS_AF=0.1626;AA=A|||;VT=SNP
8	89465274	rs73275353	C	T	100	PASS	AC=531;AF=0.10603;AN=5008;NS=2504;DP=19926;EAS_AF=0.0605;AMR_AF=0.1282;AFR_AF=0.1225;EUR_AF=0.0596;SAS_AF=0.1626;AA=C|||;VT=SNP
8	89465349	rs75247012	G	A	100	PASS	AC=531;AF=0.10603;AN=5008;NS=2504;DP=20419;EAS_AF=0.0605;AMR_AF=0.1282;AFR_AF=0.1225;EUR_AF=0.0596;SAS_AF=0.1626;AA=A|||;VT=SNP
8	89465442	rs73275354	C	T	100	PASS	AC=531;AF=0.10603;AN=5008;NS=2504;DP=18808;EAS_AF=0.0605;AMR_AF=0.1282;AFR_AF=0.1225;EUR_AF=0.0596;SAS_AF=0.1626;AA=C|||;VT=SNP
8	89465503	rs67769525	C	A	100	PASS	AC=770;AF=0.153754;AN=5008;NS=2504;DP=17196;EAS_AF=0.0923;AMR_AF=0.1052;AFR_AF=0.1505;EUR_AF=0.2097;SAS_AF=0.1984;AA=C|||;VT=SNP
8	89466443	rs6469426	C	T	100	PASS	AC=539;AF=0.107628;AN=5008;NS=2504;DP=15675;EAS_AF=0.0268;AMR_AF=0.0908;AFR_AF=0.1195;EUR_AF=0.174;SAS_AF=0.1186;AA=C|||;VT=SNP
8	89466643	rs1094203	A	G	100	PASS	AC=823;AF=0.164337;AN=5008;NS=2504;DP=18009;EAS_AF=0.0923;AMR_AF=0.1081;AFR_AF=0.1891;EUR_AF=0.2097;SAS_AF=0.1984;AA=A|||;VT=SNP
8	89466752	rs1094202	A	C	100	PASS	AC=1909;AF=0.38119;AN=5008;NS=2504;DP=20574;EAS_AF=0.1528;AMR_AF=0.3026;AFR_AF=0.593;EUR_AF=0.3131;SAS_AF=0.456;AA=C|||;VT=SNP
8	89467167	rs821104	A	G	100	PASS	AC=824;AF=0.164537;AN=5008;NS=2504;DP=19987;EAS_AF=0.0923;AMR_AF=0.1081;AFR_AF=0.1891;EUR_AF=0.2097;SAS_AF=0.1994;AA=G|||;VT=SNP
8	89467481	rs821103	T	C	100	PASS	AC=2006;AF=0.400559;AN=5008;NS=2504;DP=18726;EAS_AF=0.1528;AMR_AF=0.3069;AFR_AF=0.6641;EUR_AF=0.3131;SAS_AF=0.456;AA=C|||;VT=SNP
8	89467491	rs821102	T	G	100	PASS	AC=823;AF=0.164337;AN=5008;NS=2504;DP=18578;EAS_AF=0.0923;AMR_AF=0.1081;AFR_AF=0.1891;EUR_AF=0.2097;SAS_AF=0.1984;AA=T|||;VT=SNP
8	89467552	rs73275371	T	C	100	PASS	AC=531;AF=0.10603;AN=5008;NS=2504;DP=18594;EAS_AF=0.0605;AMR_AF=0.1282;AFR_AF=0.1225;EUR_AF=0.0596;SAS_AF=0.1626;AA=T|||;VT=SNP
8	89467899	rs186124913	A	G	100	PASS	AC=75;AF=0.014976;AN=5008;NS=2504;DP=14515;EAS_AF=0.0268;AMR_AF=0.0014;AFR_AF=0;EUR_AF=0.0199;SAS_AF=0.0276;AA=A|||;VT=SNP
8	89468284	rs2171482	T	C	100	PASS	AC=820;AF=0.163738;AN=5008;NS=2504;DP=12992;EAS_AF=0.0923;AMR_AF=0.1081;AFR_AF=0.1891;EUR_AF=0.2097;SAS_AF=0.1953;AA=C|||;VT=SNP
8	89468814	rs1586492	G	A	100	PASS	AC=1087;AF=0.217053;AN=5008;NS=2504;DP=19581;EAS_AF=0.0605;AMR_AF=0.196;AFR_AF=0.4039;EUR_AF=0.1034;SAS_AF=0.2577;AA=G|||;VT=SNP
8	89469271	rs79562877	G	A	100	PASS	AC=435;AF=0.086861;AN=5008;NS=2504;DP=17913;EAS_AF=0.0605;AMR_AF=0.1182;AFR_AF=0.0552;EUR_AF=0.0596;SAS_AF=0.1626;AA=G|||;VT=SNP
8	89469414	rs1094199	C	T	100	PASS	AC=269;AF=0.0537141;AN=5008;NS=2504;DP=19675;EAS_AF=0.0655;AMR_AF=0.0173;AFR_AF=0.0673;EUR_AF=0.0318;SAS_AF=0.0716;AA=C|||;VT=SNP
8	89469693	rs1094198	A	G	100	PASS	AC=822;AF=0.164137;AN=5008;NS=2504;DP=16662;EAS_AF=0.0923;AMR_AF=0.1081;AFR_AF=0.1891;EUR_AF=0.2097;SAS_AF=0.1973;AA=A|||;VT=SNP
8	89470963	rs1094196	G	T	100	PASS	AC=821;AF=0.163938;AN=5008;NS=2504;DP=20128;EAS_AF=0.0923;AMR_AF=0.1081;AFR_AF=0.1891;EUR_AF=0.2097;SAS_AF=0.1963;AA=G|||;VT=SNP
8	89471148	rs11995730	G	A	100	PASS	AC=818;AF=0.163339;AN=5008;NS=2504;DP=17850;EAS_AF=0.0605;AMR_AF=0.147;AFR_AF=0.3041;EUR_AF=0.0596;SAS_AF=0.1973;AA=G|||;VT=SNP
8	89471306	rs1094195	C	T	100	PASS	AC=821;AF=0.163938;AN=5008;NS=2504;DP=17941;EAS_AF=0.0923;AMR_AF=0.1081;AFR_AF=0.1891;EUR_AF=0.2097;SAS_AF=0.1963;AA=C|||;VT=SNP
8	89472395	rs1685541	A	G	100	PASS	AC=1691;AF=0.33766;AN=5008;NS=2504;DP=19187;EAS_AF=0.1528;AMR_AF=0.2867;AFR_AF=0.4637;EUR_AF=0.3131;SAS_AF=0.4192;AA=G|||;VT=SNP
8	89473110	rs3105407	C	T	100	PASS	AC=1565;AF=0.3125;AN=5008;NS=2504;DP=13020;EAS_AF=0.1528;AMR_AF=0.2738;AFR_AF=0.3797;EUR_AF=0.3091;SAS_AF=0.4172;AA=T|||;VT=SNP
8	89473189	rs3110414	T	C	100	PASS	AC=1565;AF=0.3125;AN=5008;NS=2504;DP=15482;EAS_AF=0.1528;AMR_AF=0.2738;AFR_AF=0.3797;EUR_AF=0.3091;SAS_AF=0.4172;AA=T|||;VT=SNP
8	89473331	rs3110415	T	G	100	PASS	AC=1565;AF=0.3125;AN=5008;NS=2504;DP=16866;EAS_AF=0.1528;AMR_AF=0.2738;AFR_AF=0.3797;EUR_AF=0.3091;SAS_AF=0.4172;AA=G|||;VT=SNP
8	89473571	rs3110416	T	C	100	PASS	AC=1565;AF=0.3125;AN=5008;NS=2504;DP=19919;EAS_AF=0.1528;AMR_AF=0.2738;AFR_AF=0.3797;EUR_AF=0.3091;SAS_AF=0.4172;AA=T|||;VT=SNP
8	89474298	rs1601816	A	C	100	PASS	AC=741;AF=0.147963;AN=5008;NS=2504;DP=18977;EAS_AF=0.0605;AMR_AF=0.1657;AFR_AF=0.1884;EUR_AF=0.0994;SAS_AF=0.2209;AA=A|||;VT=SNP
8	89474804	rs60669462	T	G	100	PASS	AC=744;AF=0.148562;AN=5008;NS=2504;DP=16282;EAS_AF=0.0605;AMR_AF=0.1657;AFR_AF=0.1906;EUR_AF=0.0994;SAS_AF=0.2209;AA=G|||;VT=SNP
8	89475119	rs61341431	A	T	100	PASS	AC=743;AF=0.148363;AN=5008;NS=2504;DP=14612;EAS_AF=0.0605;AMR_AF=0.1657;AFR_AF=0.1899;EUR_AF=0.0994;SAS_AF=0.2209;AA=A|||;VT=SNP
8	89476442	rs3105406	G	T	100	PASS	AC=1431;AF=0.285743;AN=5008;NS=2504;DP=17881;EAS_AF=0.1498;AMR_AF=0.2392;AFR_AF=0.3714;EUR_AF=0.2704;SAS_AF=0.3589;AA=G|||;VT=SNP
8	89476451	rs3110417	T	G	100	PASS	AC=1431;AF=0.285743;AN=5008;NS=2504;DP=18159;EAS_AF=0.1498;AMR_AF=0.2392;AFR_AF=0.3714;EUR_AF=0.2704;SAS_AF=0.3589;AA=T|||;VT=SNP
8	89476919	rs60336907	A	T	100	PASS	AC=435;AF=0.086861;AN=5008;NS=2504;DP=12381;EAS_AF=0.0605;AMR_AF=0.1182;AFR_AF=0.0552;EUR_AF=0.0596;SAS_AF=0.1626;AA=A|||;VT=SNP
8	89477020	rs3105405	G	A	100	PASS	AC=1910;AF=0.38139;AN=5008;NS=2504;DP=12107;EAS_AF=0.1528;AMR_AF=0.304;AFR_AF=0.593;EUR_AF=0.3131;SAS_AF=0.456;AA=A|||;VT=SNP
8	89477291	rs56039725	G	T	100	PASS	AC=740;AF=0.147764;AN=5008;NS=2504;DP=7573;EAS_AF=0.0605;AMR_AF=0.1657;AFR_AF=0.1876;EUR_AF=0.0994;SAS_AF=0.2209;AA=G|||;VT=SNP
8	89477563	rs77397538	C	G	100	PASS	AC=430;AF=0.0858626;AN=5008;NS=2504;DP=12226;EAS_AF=0.0605;AMR_AF=0.1182;AFR_AF=0.0514;EUR_AF=0.0596;SAS_AF=0.1626;AA=C|||;VT=SNP
8	89477936	rs13280546	T	A	100	PASS	AC=418;AF=0.0834665;AN=5008;NS=2504;DP=17624;EAS_AF=0.0268;AMR_AF=0.0821;AFR_AF=0.0651;EUR_AF=0.16;SAS_AF=0.089;AA=T|||;VT=SNP
8	89478085	rs821121	C	G	100	PASS	AC=1573;AF=0.314097;AN=5008;NS=2504;DP=19943;EAS_AF=0.1528;AMR_AF=0.2738;AFR_AF=0.3797;EUR_AF=0.3091;SAS_AF=0.4254;AA=C|||;VT=SNP
8	89478259	rs821120	G	C	100	PASS	AC=1565;AF=0.3125;AN=5008;NS=2504;DP=18254;EAS_AF=0.1528;AMR_AF=0.2738;AFR_AF=0.3797;EUR_AF=0.3091;SAS_AF=0.4172;AA=C|||;VT=SNP
8	89479237	rs821119	C	T	100	PASS	AC=1565;AF=0.3125;AN=5008;NS=2504;DP=16170;EAS_AF=0.1528;AMR_AF=0.2738;AFR_AF=0.3797;EUR_AF=0.3091;SAS_AF=0.4172;AA=C|||;VT=SNP
8	89479917	rs821118	G	A	100	PASS	AC=1555;AF=0.310503;AN=5008;NS=2504;DP=15563;EAS_AF=0.1538;AMR_AF=0.2695;AFR_AF=0.3737;EUR_AF=0.3062;SAS_AF=0.4202;AA=G|||;VT=SNP
8	89480086	rs1700143	C	T	100	PASS	AC=822;AF=0.164137;AN=5008;NS=2504;DP=15034;EAS_AF=0.0923;AMR_AF=0.1081;AFR_AF=0.1899;EUR_AF=0.2097;SAS_AF=0.1963;AA=C|||;VT=SNP
8	89480090	rs1685559	C	G	100	PASS	AC=1730;AF=0.345447;AN=5008;NS=2504;DP=15248;EAS_AF=0.1528;AMR_AF=0.2911;AFR_AF=0.4652;EUR_AF=0.3131;SAS_AF=0.454;AA=G|||;VT=SNP
8	89480144	rs821117	A	G	100	PASS	AC=1853;AF=0.370008;AN=5008;NS=2504;DP=15716;EAS_AF=0.1528;AMR_AF=0.2983;AFR_AF=0.5545;EUR_AF=0.3131;SAS_AF=0.454;AA=G|||;VT=SNP
8	89480472	rs866592	A	C	100	PASS	AC=1734;AF=0.346246;AN=5008;NS=2504;DP=14301;EAS_AF=0.1528;AMR_AF=0.2911;AFR_AF=0.4667;EUR_AF=0.3131;SAS_AF=0.456;AA=C|||;VT=SNP
8	89480980	rs2656312	G	A	100	PASS	AC=1565;AF=0.3125;AN=5008;NS=2504;DP=14996;EAS_AF=0.1528;AMR_AF=0.2738;AFR_AF=0.3797;EUR_AF=0.3091;SAS_AF=0.4172;AA=A|||;VT=SNP
8	89481029	rs3105403	G	T	100	PASS	AC=1732;AF=0.345847;AN=5008;NS=2504;DP=15890;EAS_AF=0.1528;AMR_AF=0.2911;AFR_AF=0.4667;EUR_AF=0.3131;SAS_AF=0.454;AA=T|||;VT=SNP
8	89481347	rs59254696	C	T	100	PASS	AC=742;AF=0.148163;AN=5008;NS=2504;DP=15276;EAS_AF=0.0605;AMR_AF=0.1657;AFR_AF=0.1884;EUR_AF=0.0994;SAS_AF=0.2219;AA=c|||;VT=SNP
8	89481366	rs58414801	C	G	100	PASS	AC=430;AF=0.0858626;AN=5008;NS=2504;DP=14449;EAS_AF=0.0605;AMR_AF=0.1182;AFR_AF=0.0507;EUR_AF=0.0596;SAS_AF=0.1636;AA=C|||;VT=SNP
8	89481487	rs1700150	A	G	100	PASS	AC=1567;AF=0.312899;AN=5008;NS=2504;DP=17359;EAS_AF=0.1528;AMR_AF=0.2738;AFR_AF=0.3797;EUR_AF=0.3091;SAS_AF=0.4192;AA=A|||;VT=SNP
8	89481675	rs1386767	C	T	100	PASS	AC=1566;AF=0.3127;AN=5008;NS=2504;DP=15838;EAS_AF=0.1528;AMR_AF=0.2738;AFR_AF=0.3797;EUR_AF=0.3101;SAS_AF=0.4172;AA=C|||;VT=SNP
8	89483465	rs1601821	T	C	100	PASS	AC=2023;AF=0.403954;AN=5008;NS=2504;DP=19898;EAS_AF=0.1528;AMR_AF=0.3069;AFR_AF=0.6762;EUR_AF=0.3141;SAS_AF=0.456;AA=C|||;VT=SNP
8	89483518	rs1601820	C	A	100	PASS	AC=1681;AF=0.335663;AN=5008;NS=2504;DP=21097;EAS_AF=0.1528;AMR_AF=0.281;AFR_AF=0.4622;EUR_AF=0.3091;SAS_AF=0.4192;AA=C|||;VT=SNP
8	89483647	rs1601819	G	A	100	PASS	AC=1682;AF=0.335863;AN=5008;NS=2504;DP=21276;EAS_AF=0.1528;AMR_AF=0.2824;AFR_AF=0.4622;EUR_AF=0.3091;SAS_AF=0.4192;AA=G|||;VT=SNP
8	89483759	rs1601818	C	T	100	PASS	AC=1848;AF=0.36901;AN=5008;NS=2504;DP=19867;EAS_AF=0.1538;AMR_AF=0.2983;AFR_AF=0.5484;EUR_AF=0.3131;SAS_AF=0.456;AA=T|||;VT=SNP
8	89483894	rs1685555	A	G	100	PASS	AC=286;AF=0.0571086;AN=5008;NS=2504;DP=19766;EAS_AF=0.0655;AMR_AF=0.0173;AFR_AF=0.0696;EUR_AF=0.0368;SAS_AF=0.0808;AA=A|||;VT=SNP
8	89483991	rs1685554	A	G	100	PASS	AC=1915;AF=0.382388;AN=5008;NS=2504;DP=18678;EAS_AF=0.1518;AMR_AF=0.3026;AFR_AF=0.6051;EUR_AF=0.3131;SAS_AF=0.4468;AA=G|||;VT=SNP
8	89484048	rs1685553	G	A	100	PASS	AC=1681;AF=0.335663;AN=5008;NS=2504;DP=20320;EAS_AF=0.1528;AMR_AF=0.281;AFR_AF=0.4622;EUR_AF=0.3091;SAS_AF=0.4192;AA=G|||;VT=SNP
8	89484171	rs1685552	T	A	100	PASS	AC=1681;AF=0.335663;AN=5008;NS=2504;DP=20190;EAS_AF=0.1528;AMR_AF=0.281;AFR_AF=0.4622;EUR_AF=0.3091;SAS_AF=0.4192;AA=A|||;VT=SNP
8	89484172	rs1700154	T	A	100	PASS	AC=1681;AF=0.335663;AN=5008;NS=2504;DP=20278;EAS_AF=0.1528;AMR_AF=0.281;AFR_AF=0.4622;EUR_AF=0.3091;SAS_AF=0.4192;AA=A|||;VT=SNP
8	89484502	rs1700155	T	C	100	PASS	AC=1925;AF=0.384385;AN=5008;NS=2504;DP=19020;EAS_AF=0.1528;AMR_AF=0.3026;AFR_AF=0.6051;EUR_AF=0.3131;SAS_AF=0.456;AA=C|||;VT=SNP
8	89485817	rs1685551	A	G	100	PASS	AC=1677;AF=0.334864;AN=5008;NS=2504;DP=15694;EAS_AF=0.1528;AMR_AF=0.281;AFR_AF=0.4592;EUR_AF=0.3091;SAS_AF=0.4192;AA=A|||;VT=SNP
8	89485927	rs1617649	A	T	100	PASS	AC=1681;AF=0.335663;AN=5008;NS=2504;DP=17070;EAS_AF=0.1528;AMR_AF=0.281;AFR_AF=0.4622;EUR_AF=0.3091;SAS_AF=0.4192;AA=A|||;VT=SNP
8	89486032	rs1685550	G	A	100	PASS	AC=4012;AF=0.801118;AN=5008;NS=2504;DP=17596;EAS_AF=0.5774;AMR_AF=0.7147;AFR_AF=0.907;EUR_AF=0.8917;SAS_AF=0.8569;AA=A|||;VT=SNP
8	89486176	rs77846263	G	A	100	PASS	AC=426;AF=0.0850639;AN=5008;NS=2504;DP=17281;EAS_AF=0.0605;AMR_AF=0.1182;AFR_AF=0.0477;EUR_AF=0.0596;SAS_AF=0.1636;AA=G|||;VT=SNP
8	89486513	rs1685549	G	A	100	PASS	AC=1681;AF=0.335663;AN=5008;NS=2504;DP=20602;EAS_AF=0.1528;AMR_AF=0.281;AFR_AF=0.4622;EUR_AF=0.3091;SAS_AF=0.4192;AA=A|||;VT=SNP
8	89486770	rs76689818	C	T	100	PASS	AC=430;AF=0.0858626;AN=5008;NS=2504;DP=22632;EAS_AF=0.0605;AMR_AF=0.1182;AFR_AF=0.0507;EUR_AF=0.0596;SAS_AF=0.1636;AA=T|||;VT=SNP
8	89487055	rs35432728	C	T	100	PASS	AC=413;AF=0.0824681;AN=5008;NS=2504;DP=19209;EAS_AF=0.0268;AMR_AF=0.0821;AFR_AF=0.0651;EUR_AF=0.1551;SAS_AF=0.089;AA=C|||;VT=SNP
8	89487994	rs73277624	C	A	100	PASS	AC=858;AF=0.171326;AN=5008;NS=2504;DP=19087;EAS_AF=0.0605;AMR_AF=0.1729;AFR_AF=0.2723;EUR_AF=0.0994;SAS_AF=0.2219;AA=C|||;VT=SNP
8	89488046	rs75449632	G	A	100	PASS	AC=858;AF=0.171326;AN=5008;NS=2504;DP=18765;EAS_AF=0.0605;AMR_AF=0.1729;AFR_AF=0.2731;EUR_AF=0.0994;SAS_AF=0.2209;AA=G|||;VT=SNP
8	89488272	rs1103868	C	T	100	PASS	AC=1846;AF=0.36861;AN=5008;NS=2504;DP=18759;EAS_AF=0.1528;AMR_AF=0.2983;AFR_AF=0.5492;EUR_AF=0.3131;SAS_AF=0.454;AA=T|||;VT=SNP
8	89488796	rs1094207	T	A	100	PASS	AC=827;AF=0.165136;AN=5008;NS=2504;DP=19103;EAS_AF=0.0923;AMR_AF=0.1081;AFR_AF=0.1899;EUR_AF=0.2097;SAS_AF=0.2014;AA=T|||;VT=SNP
8	89488925	rs1094208	G	A	100	PASS	AC=1848;AF=0.36901;AN=5008;NS=2504;DP=17826;EAS_AF=0.1528;AMR_AF=0.2983;AFR_AF=0.5492;EUR_AF=0.3131;SAS_AF=0.456;AA=A|||;VT=SNP
8	89489824	rs1094209	G	A	100	PASS	AC=1909;AF=0.38119;AN=5008;NS=2504;DP=16424;EAS_AF=0.1528;AMR_AF=0.3026;AFR_AF=0.593;EUR_AF=0.3131;SAS_AF=0.456;AA=A|||;VT=SNP
8	89490504	rs1094210	G	A	100	PASS	AC=1677;AF=0.334864;AN=5008;NS=2504;DP=19755;EAS_AF=0.1528;AMR_AF=0.281;AFR_AF=0.4614;EUR_AF=0.3091;SAS_AF=0.4162;AA=G|||;VT=SNP
8	89491666	rs2450827	T	A	100	PASS	AC=1130;AF=0.225639;AN=5008;NS=2504;DP=16609;EAS_AF=0.0923;AMR_AF=0.1527;AFR_AF=0.326;EUR_AF=0.2505;SAS_AF=0.2536;AA=A|||;VT=SNP
8	89494221	rs4563940	C	T	100	PASS	AC=3329;AF=0.664736;AN=5008;NS=2504;DP=19007;EAS_AF=0.8482;AMR_AF=0.719;AFR_AF=0.5378;EUR_AF=0.6909;SAS_AF=0.5818;AA=T|||;VT=SNP
8	89495331	rs1685534	A	G	100	PASS	AC=3328;AF=0.664537;AN=5008;NS=2504;DP=17919;EAS_AF=0.8472;AMR_AF=0.719;AFR_AF=0.5378;EUR_AF=0.6909;SAS_AF=0.5818;AA=a|||;VT=SNP
8	89495728	rs1700141	T	C	100	PASS	AC=3331;AF=0.665136;AN=5008;NS=2504;DP=17461;EAS_AF=0.8472;AMR_AF=0.719;AFR_AF=0.5393;EUR_AF=0.6909;SAS_AF=0.5828;AA=C|||;VT=SNP
8	89497039	rs10094691	G	T	100	PASS	AC=3084;AF=0.615815;AN=5008;NS=2504;DP=18369;EAS_AF=0.8472;AMR_AF=0.6974;AFR_AF=0.3949;EUR_AF=0.6869;SAS_AF=0.545;AA=g|||;VT=SNP
8	89497268	rs4625076	C	T	100	PASS	AC=3329;AF=0.664736;AN=5008;NS=2504;DP=14483;EAS_AF=0.8472;AMR_AF=0.719;AFR_AF=0.5378;EUR_AF=0.6909;SAS_AF=0.5828;AA=C|||;VT=SNP
8	89497868	rs2656311	T	A	100	PASS	AC=3161;AF=0.63119;AN=5008;NS=2504;DP=20760;EAS_AF=0.8472;AMR_AF=0.7017;AFR_AF=0.4508;EUR_AF=0.6869;SAS_AF=0.545;AA=T|||;VT=SNP
8	89498225	rs17732888	A	C	100	PASS	AC=181;AF=0.0361422;AN=5008;NS=2504;DP=17269;EAS_AF=0.002;AMR_AF=0.0461;AFR_AF=0.0015;EUR_AF=0.0895;SAS_AF=0.0562;AA=A|||;VT=SNP
8	89498930	rs1394516	A	G	100	PASS	AC=3164;AF=0.631789;AN=5008;NS=2504;DP=12561;EAS_AF=0.8472;AMR_AF=0.7017;AFR_AF=0.4516;EUR_AF=0.6869;SAS_AF=0.547;AA=A|||;VT=SNP
8	89499245	rs13254978	G	T	100	PASS	AC=427;AF=0.0852636;AN=5008;NS=2504;DP=11585;EAS_AF=0.0595;AMR_AF=0.1182;AFR_AF=0.0492;EUR_AF=0.0596;SAS_AF=0.1636;AA=G|||;VT=SNP
8	89499247	rs13254984	G	A	100	PASS	AC=427;AF=0.0852636;AN=5008;NS=2504;DP=11589;EAS_AF=0.0595;AMR_AF=0.1182;AFR_AF=0.0492;EUR_AF=0.0596;SAS_AF=0.1636;AA=G|||;VT=SNP
8	89499611	rs821109	A	G	100	PASS	AC=4187;AF=0.836062;AN=5008;NS=2504;DP=16148;EAS_AF=0.9077;AMR_AF=0.8905;AFR_AF=0.8109;EUR_AF=0.7903;SAS_AF=0.8047;AA=a|||;VT=SNP
8	89500097	rs821108	G	A	100	PASS	AC=3331;AF=0.665136;AN=5008;NS=2504;DP=14519;EAS_AF=0.8472;AMR_AF=0.719;AFR_AF=0.5386;EUR_AF=0.6909;SAS_AF=0.5838;AA=A|||;VT=SNP
8	89500663	rs821107	A	C	100	PASS	AC=3338;AF=0.666534;AN=5008;NS=2504;DP=12953;EAS_AF=0.8472;AMR_AF=0.719;AFR_AF=0.5454;EUR_AF=0.6889;SAS_AF=0.5838;AA=C|||;VT=SNP
8	89500900	rs821106	A	G	100	PASS	AC=956;AF=0.190895;AN=5008;NS=2504;DP=14862;EAS_AF=0.3839;AMR_AF=0.2853;AFR_AF=0.0946;EUR_AF=0.1064;SAS_AF=0.1421;AA=A|||;VT=SNP
8	89501183	rs11990735	G	A	100	PASS	AC=1020;AF=0.203674;AN=5008;NS=2504;DP=15008;EAS_AF=0.0595;AMR_AF=0.1902;AFR_AF=0.3585;EUR_AF=0.1014;SAS_AF=0.2577;AA=A|||;VT=SNP
8	89502092	rs56328659	G	C	100	PASS	AC=858;AF=0.171326;AN=5008;NS=2504;DP=18500;EAS_AF=0.0694;AMR_AF=0.1729;AFR_AF=0.2738;EUR_AF=0.0984;SAS_AF=0.2117;AA=T|||;VT=SNP
8	89502396	rs16883590	T	C	100	PASS	AC=786;AF=0.156949;AN=5008;NS=2504;DP=18360;EAS_AF=0.0694;AMR_AF=0.1686;AFR_AF=0.2216;EUR_AF=0.0974;SAS_AF=0.2127;AA=T|||;VT=SNP
8	89502464	rs1386766	A	G	100	PASS	AC=859;AF=0.171526;AN=5008;NS=2504;DP=18495;EAS_AF=0.0694;AMR_AF=0.1729;AFR_AF=0.2746;EUR_AF=0.0974;SAS_AF=0.2127;AA=G|||;VT=SNP
8	89502506	rs1386765	C	T	100	PASS	AC=857;AF=0.171126;AN=5008;NS=2504;DP=18338;EAS_AF=0.0694;AMR_AF=0.1729;AFR_AF=0.2731;EUR_AF=0.0974;SAS_AF=0.2127;AA=C|||;VT=SNP
8	89502639	rs1906449	G	A	100	PASS	AC=1886;AF=0.376597;AN=5008;NS=2504;DP=18958;EAS_AF=0.1657;AMR_AF=0.3026;AFR_AF=0.5726;EUR_AF=0.3111;SAS_AF=0.4489;AA=A|||;VT=SNP
8	89503344	rs59840691	G	A	100	PASS	AC=858;AF=0.171326;AN=5008;NS=2504;DP=19723;EAS_AF=0.0694;AMR_AF=0.1729;AFR_AF=0.2738;EUR_AF=0.0974;SAS_AF=0.2127;AA=G|||;VT=SNP
8	89504599	rs2200670	A	G	100	PASS	AC=865;AF=0.172724;AN=5008;NS=2504;DP=15079;EAS_AF=0.0694;AMR_AF=0.1787;AFR_AF=0.2738;EUR_AF=0.0984;SAS_AF=0.2147;AA=A|||;VT=SNP
8	89504605	rs2200669	T	C	100	PASS	AC=1886;AF=0.376597;AN=5008;NS=2504;DP=15188;EAS_AF=0.1657;AMR_AF=0.3026;AFR_AF=0.5726;EUR_AF=0.3111;SAS_AF=0.4489;AA=t|||;VT=SNP
8	89504917	rs16883637	A	G	100	PASS	AC=866;AF=0.172923;AN=5008;NS=2504;DP=13487;EAS_AF=0.0694;AMR_AF=0.1787;AFR_AF=0.2738;EUR_AF=0.0994;SAS_AF=0.2147;AA=G|||;VT=SNP
8	89505319	rs11996834	C	T	100	PASS	AC=1887;AF=0.376797;AN=5008;NS=2504;DP=15306;EAS_AF=0.1657;AMR_AF=0.3026;AFR_AF=0.5726;EUR_AF=0.3121;SAS_AF=0.4489;AA=T|||;VT=SNP
8	89505934	rs16883682	G	T	100	PASS	AC=858;AF=0.171326;AN=5008;NS=2504;DP=18111;EAS_AF=0.0694;AMR_AF=0.1729;AFR_AF=0.2738;EUR_AF=0.0974;SAS_AF=0.2127;AA=G|||;VT=SNP
8	89506295	rs58139040	T	G	100	PASS	AC=547;AF=0.109225;AN=5008;NS=2504;DP=21805;EAS_AF=0.0694;AMR_AF=0.0432;AFR_AF=0.1815;EUR_AF=0.0686;SAS_AF=0.1411;AA=T|||;VT=SNP
8	89508254	rs59162478	G	A	100	PASS	AC=857;AF=0.171126;AN=5008;NS=2504;DP=17211;EAS_AF=0.0694;AMR_AF=0.1729;AFR_AF=0.2738;EUR_AF=0.0974;SAS_AF=0.2117;AA=A|||;VT=SNP
8	89509165	rs1386764	A	C	100	PASS	AC=858;AF=0.171326;AN=5008;NS=2504;DP=17321;EAS_AF=0.0694;AMR_AF=0.1729;AFR_AF=0.2738;EUR_AF=0.0974;SAS_AF=0.2127;AA=A|||;VT=SNP
8	89509223	rs1386763	T	C	100	PASS	AC=858;AF=0.171326;AN=5008;NS=2504;DP=16858;EAS_AF=0.0694;AMR_AF=0.1729;AFR_AF=0.2738;EUR_AF=0.0974;SAS_AF=0.2127;AA=T|||;VT=SNP
8	89510364	rs16883779	A	G	100	PASS	AC=860;AF=0.171725;AN=5008;NS=2504;DP=15925;EAS_AF=0.0694;AMR_AF=0.1729;AFR_AF=0.2746;EUR_AF=0.0974;SAS_AF=0.2137;AA=G|||;VT=SNP
8	89510584	rs16883783	T	C	100	PASS	AC=860;AF=0.171725;AN=5008;NS=2504;DP=17384;EAS_AF=0.0694;AMR_AF=0.1729;AFR_AF=0.2753;EUR_AF=0.0974;SAS_AF=0.2127;AA=C|||;VT=SNP
8	89510688	rs7013550	G	T	100	PASS	AC=1890;AF=0.377396;AN=5008;NS=2504;DP=16710;EAS_AF=0.1657;AMR_AF=0.304;AFR_AF=0.5726;EUR_AF=0.3121;SAS_AF=0.4509;AA=T|||;VT=SNP
8	89510705	rs55806463	A	G	100	PASS	AC=1890;AF=0.377396;AN=5008;NS=2504;DP=16486;EAS_AF=0.1657;AMR_AF=0.304;AFR_AF=0.5726;EUR_AF=0.3121;SAS_AF=0.4509;AA=G|||;VT=SNP
8	89511145	rs139292829	T	C	100	PASS	AC=331;AF=0.0660942;AN=5008;NS=2504;DP=18359;EAS_AF=0.0694;AMR_AF=0.0216;AFR_AF=0.053;EUR_AF=0.0686;SAS_AF=0.1094;AA=T|||;VT=SNP
8	89512903	rs73279635	T	C	100	PASS	AC=859;AF=0.171526;AN=5008;NS=2504;DP=13018;EAS_AF=0.0694;AMR_AF=0.1729;AFR_AF=0.2753;EUR_AF=0.0974;SAS_AF=0.2117;AA=T|||;VT=SNP
8	89512992	rs16883794	T	C	100	PASS	AC=956;AF=0.190895;AN=5008;NS=2504;DP=14507;EAS_AF=0.0694;AMR_AF=0.1772;AFR_AF=0.3464;EUR_AF=0.0974;SAS_AF=0.2117;AA=C|||;VT=SNP
8	89513273	rs75552369	G	A	100	PASS	AC=431;AF=0.0860623;AN=5008;NS=2504;DP=15152;EAS_AF=0.0694;AMR_AF=0.1196;AFR_AF=0.0514;EUR_AF=0.0577;SAS_AF=0.1554;AA=G|||;VT=SNP
8	89513786	rs16883803	A	C	100	PASS	AC=331;AF=0.0660942;AN=5008;NS=2504;DP=16421;EAS_AF=0.0694;AMR_AF=0.0216;AFR_AF=0.053;EUR_AF=0.0686;SAS_AF=0.1094;AA=A|||;VT=SNP
8	89514484	rs7835734	G	T	100	PASS	AC=810;AF=0.161741;AN=5008;NS=2504;DP=13518;EAS_AF=0.0972;AMR_AF=0.1081;AFR_AF=0.1687;EUR_AF=0.2127;SAS_AF=0.2045;AA=G|||;VT=SNP
8	89514488	rs117140037	G	T	100	PASS	AC=74;AF=0.0147764;AN=5008;NS=2504;DP=13493;EAS_AF=0.0258;AMR_AF=0.0014;AFR_AF=0;EUR_AF=0.0199;SAS_AF=0.0276;AA=G|||;VT=SNP
8	89514733	rs1394513	T	C	100	PASS	AC=859;AF=0.171526;AN=5008;NS=2504;DP=11982;EAS_AF=0.0694;AMR_AF=0.1729;AFR_AF=0.2753;EUR_AF=0.0974;SAS_AF=0.2117;AA=T|||;VT=SNP
8	89514775	rs6469448	T	G	100	PASS	AC=806;AF=0.160942;AN=5008;NS=2504;DP=12655;EAS_AF=0.0962;AMR_AF=0.1081;AFR_AF=0.1672;EUR_AF=0.2117;SAS_AF=0.2045;AA=T|||;VT=SNP
8	89516007	rs73692406	C	T	100	PASS	AC=858;AF=0.171326;AN=5008;NS=2504;DP=15448;EAS_AF=0.0694;AMR_AF=0.1729;AFR_AF=0.2746;EUR_AF=0.0974;SAS_AF=0.2117;AA=c|||;VT=SNP
8	89516079	rs73279637	A	G	100	PASS	AC=858;AF=0.171326;AN=5008;NS=2504;DP=18399;EAS_AF=0.0694;AMR_AF=0.1729;AFR_AF=0.2746;EUR_AF=0.0974;SAS_AF=0.2117;AA=T|||;VT=SNP
8	89516107	rs1352320	A	G	100	PASS	AC=1888;AF=0.376997;AN=5008;NS=2504;DP=19011;EAS_AF=0.1667;AMR_AF=0.3026;AFR_AF=0.5719;EUR_AF=0.3121;SAS_AF=0.4499;AA=G|||;VT=SNP
8	89516441	rs716881	T	G	100	PASS	AC=810;AF=0.161741;AN=5008;NS=2504;DP=19886;EAS_AF=0.0972;AMR_AF=0.1081;AFR_AF=0.1687;EUR_AF=0.2127;SAS_AF=0.2045;AA=T|||;VT=SNP
8	89517889	rs73279640	C	T	100	PASS	AC=859;AF=0.171526;AN=5008;NS=2504;DP=21145;EAS_AF=0.0694;AMR_AF=0.1729;AFR_AF=0.2753;EUR_AF=0.0974;SAS_AF=0.2117;AA=C|||;VT=SNP
8	89517922	rs7013582	T	C	100	PASS	AC=1876;AF=0.374601;AN=5008;NS=2504;DP=20284;EAS_AF=0.1657;AMR_AF=0.2968;AFR_AF=0.5726;EUR_AF=0.3101;SAS_AF=0.4438;AA=C|||;VT=SNP
8	89518058	rs6989995	C	G	100	PASS	AC=810;AF=0.161741;AN=5008;NS=2504;DP=19767;EAS_AF=0.0972;AMR_AF=0.1066;AFR_AF=0.1679;EUR_AF=0.2167;SAS_AF=0.2025;AA=C|||;VT=SNP
8	89518190	rs73279644	A	G	100	PASS	AC=858;AF=0.171326;AN=5008;NS=2504;DP=19441;EAS_AF=0.0694;AMR_AF=0.1729;AFR_AF=0.2746;EUR_AF=0.0974;SAS_AF=0.2117;AA=G|||;VT=SNP
8	89518590	rs77144076	C	T	100	PASS	AC=323;AF=0.0644968;AN=5008;NS=2504;DP=16711;EAS_AF=0.0694;AMR_AF=0.0216;AFR_AF=0.0499;EUR_AF=0.0666;SAS_AF=0.1074;AA=C|||;VT=SNP
8	89520084	rs4961099	C	T	100	PASS	AC=926;AF=0.184904;AN=5008;NS=2504;DP=15956;EAS_AF=0.3512;AMR_AF=0.2839;AFR_AF=0.0953;EUR_AF=0.1054;SAS_AF=0.1462;AA=C|||;VT=SNP
8	89520755	rs35169378	A	G	100	PASS	AC=1999;AF=0.399161;AN=5008;NS=2504;DP=15640;EAS_AF=0.1657;AMR_AF=0.3055;AFR_AF=0.6551;EUR_AF=0.3121;SAS_AF=0.4499;AA=G|||;VT=SNP
8	89520897	rs57373104	A	G	100	PASS	AC=858;AF=0.171326;AN=5008;NS=2504;DP=17393;EAS_AF=0.0685;AMR_AF=0.1729;AFR_AF=0.2746;EUR_AF=0.0974;SAS_AF=0.2127;AA=a|||;VT=SNP
8	89521144	rs34192269	G	A	100	PASS	AC=807;AF=0.161142;AN=5008;NS=2504;DP=13194;EAS_AF=0.0972;AMR_AF=0.1066;AFR_AF=0.1679;EUR_AF=0.2127;SAS_AF=0.2035;AA=G|||;VT=SNP
8	89521224	rs71526938	A	T	100	PASS	AC=807;AF=0.161142;AN=5008;NS=2504;DP=12306;EAS_AF=0.0972;AMR_AF=0.1066;AFR_AF=0.1679;EUR_AF=0.2127;SAS_AF=0.2035;AA=A|||;VT=SNP
8	89521261	rs36099997	C	T	100	PASS	AC=926;AF=0.184904;AN=5008;NS=2504;DP=12597;EAS_AF=0.3522;AMR_AF=0.2839;AFR_AF=0.0953;EUR_AF=0.1054;SAS_AF=0.1452;AA=C|||;VT=SNP
8	89521508	rs13274549	T	G	100	PASS	AC=1887;AF=0.376797;AN=5008;NS=2504;DP=13348;EAS_AF=0.1657;AMR_AF=0.3012;AFR_AF=0.5719;EUR_AF=0.3121;SAS_AF=0.4509;AA=G|||;VT=SNP
8	89521547	rs57926946	G	A	100	PASS	AC=858;AF=0.171326;AN=5008;NS=2504;DP=12825;EAS_AF=0.0685;AMR_AF=0.1729;AFR_AF=0.2746;EUR_AF=0.0974;SAS_AF=0.2127;AA=G|||;VT=SNP
8	89521982	rs59759655	G	A	100	PASS	AC=858;AF=0.171326;AN=5008;NS=2504;DP=20270;EAS_AF=0.0685;AMR_AF=0.1729;AFR_AF=0.2746;EUR_AF=0.0974;SAS_AF=0.2127;AA=G|||;VT=SNP
8	89522150	rs57195479	C	A	100	PASS	AC=858;AF=0.171326;AN=5008;NS=2504;DP=19114;EAS_AF=0.0685;AMR_AF=0.1729;AFR_AF=0.2746;EUR_AF=0.0974;SAS_AF=0.2127;AA=C|||;VT=SNP
8	89522407	rs58857750	A	G	100	PASS	AC=858;AF=0.171326;AN=5008;NS=2504;DP=16597;EAS_AF=0.0685;AMR_AF=0.1729;AFR_AF=0.2746;EUR_AF=0.0974;SAS_AF=0.2127;AA=G|||;VT=SNP
8	89522688	rs58098738	A	T	100	PASS	AC=858;AF=0.171326;AN=5008;NS=2504;DP=10429;EAS_AF=0.0685;AMR_AF=0.1729;AFR_AF=0.2746;EUR_AF=0.0974;SAS_AF=0.2127;AA=A|||;VT=SNP
8	89522721	rs11989139	C	A	100	PASS	AC=1884;AF=0.376198;AN=5008;NS=2504;DP=9038;EAS_AF=0.1657;AMR_AF=0.3012;AFR_AF=0.5719;EUR_AF=0.3121;SAS_AF=0.4479;AA=A|||;VT=SNP
8	89522739	rs57577747	A	T	100	PASS	AC=858;AF=0.171326;AN=5008;NS=2504;DP=8308;EAS_AF=0.0685;AMR_AF=0.1729;AFR_AF=0.2746;EUR_AF=0.0974;SAS_AF=0.2127;AA=A|||;VT=SNP
8	89523070	rs35528030	A	G	100	PASS	AC=1885;AF=0.376398;AN=5008;NS=2504;DP=9137;EAS_AF=0.1657;AMR_AF=0.3012;AFR_AF=0.5726;EUR_AF=0.3121;SAS_AF=0.4479;AA=G|||;VT=SNP
8	89523905	rs71526939	A	G	100	PASS	AC=840;AF=0.167732;AN=5008;NS=2504;DP=17773;EAS_AF=0.0972;AMR_AF=0.1081;AFR_AF=0.1702;EUR_AF=0.2127;SAS_AF=0.2331;AA=A|||;VT=SNP
8	89524623	rs60266820	C	T	100	PASS	AC=852;AF=0.170128;AN=5008;NS=2504;DP=19132;EAS_AF=0.0685;AMR_AF=0.1715;AFR_AF=0.2708;EUR_AF=0.0974;SAS_AF=0.2127;AA=C|||;VT=SNP
8	89524792	rs4524843	T	C	100	PASS	AC=2986;AF=0.596246;AN=5008;NS=2504;DP=19581;EAS_AF=0.8353;AMR_AF=0.696;AFR_AF=0.3245;EUR_AF=0.6879;SAS_AF=0.5521;AA=T|||;VT=SNP
8	89524899	rs59138690	T	C	100	PASS	AC=852;AF=0.170128;AN=5008;NS=2504;DP=21477;EAS_AF=0.0685;AMR_AF=0.1715;AFR_AF=0.2708;EUR_AF=0.0974;SAS_AF=0.2127;AA=C|||;VT=SNP
8	89524964	rs56809440	A	G	100	PASS	AC=852;AF=0.170128;AN=5008;NS=2504;DP=21475;EAS_AF=0.0685;AMR_AF=0.1715;AFR_AF=0.2708;EUR_AF=0.0974;SAS_AF=0.2127;AA=A|||;VT=SNP
8	89525079	rs7829490	C	T	100	PASS	AC=805;AF=0.160743;AN=5008;NS=2504;DP=21344;EAS_AF=0.0962;AMR_AF=0.1066;AFR_AF=0.1694;EUR_AF=0.2117;SAS_AF=0.2014;AA=C|||;VT=SNP
8	89525357	rs59527156	G	T	100	PASS	AC=779;AF=0.155551;AN=5008;NS=2504;DP=18902;EAS_AF=0.0694;AMR_AF=0.1671;AFR_AF=0.2171;EUR_AF=0.0974;SAS_AF=0.2127;AA=G|||;VT=SNP
8	89526842	rs16883937	G	A	100	PASS	AC=854;AF=0.170527;AN=5008;NS=2504;DP=13334;EAS_AF=0.0685;AMR_AF=0.1729;AFR_AF=0.2716;EUR_AF=0.0974;SAS_AF=0.2127;AA=A|||;VT=SNP
8	89526880	rs16883939	G	A	100	PASS	AC=853;AF=0.170327;AN=5008;NS=2504;DP=13278;EAS_AF=0.0685;AMR_AF=0.1729;AFR_AF=0.2708;EUR_AF=0.0974;SAS_AF=0.2127;AA=G|||;VT=SNP
8	89527312	rs16883940	G	A	100	PASS	AC=853;AF=0.170327;AN=5008;NS=2504;DP=15257;EAS_AF=0.0685;AMR_AF=0.1729;AFR_AF=0.2708;EUR_AF=0.0974;SAS_AF=0.2127;AA=A|||;VT=SNP
8	89527405	rs16883945	A	G	100	PASS	AC=853;AF=0.170327;AN=5008;NS=2504;DP=14529;EAS_AF=0.0685;AMR_AF=0.1729;AFR_AF=0.2708;EUR_AF=0.0974;SAS_AF=0.2127;AA=G|||;VT=SNP
8	89528148	rs16883962	G	C	100	PASS	AC=851;AF=0.169928;AN=5008;NS=2504;DP=19198;EAS_AF=0.0704;AMR_AF=0.1729;AFR_AF=0.2678;EUR_AF=0.0974;SAS_AF=0.2127;AA=C|||;VT=SNP
8	89528229	rs10504863	G	A	100	PASS	AC=852;AF=0.170128;AN=5008;NS=2504;DP=20231;EAS_AF=0.0704;AMR_AF=0.1729;AFR_AF=0.2678;EUR_AF=0.0974;SAS_AF=0.2137;AA=G|||;VT=SNP
8	89529063	rs7813334	G	A	100	PASS	AC=1885;AF=0.376398;AN=5008;NS=2504;DP=14979;EAS_AF=0.1706;AMR_AF=0.3012;AFR_AF=0.5673;EUR_AF=0.3111;SAS_AF=0.4509;AA=A|||;VT=SNP
8	89529078	rs60336020	A	T	100	PASS	AC=858;AF=0.171326;AN=5008;NS=2504;DP=14881;EAS_AF=0.0744;AMR_AF=0.1729;AFR_AF=0.2708;EUR_AF=0.0974;SAS_AF=0.2117;AA=A|||;VT=SNP
8	89529961	rs1872922	C	A	100	PASS	AC=927;AF=0.185104;AN=5008;NS=2504;DP=19975;EAS_AF=0.0794;AMR_AF=0.1816;AFR_AF=0.27;EUR_AF=0.0974;SAS_AF=0.272;AA=C|||;VT=SNP
8	89530078	rs11989655	G	A	100	PASS	AC=1890;AF=0.377396;AN=5008;NS=2504;DP=20787;EAS_AF=0.1736;AMR_AF=0.2968;AFR_AF=0.5961;EUR_AF=0.2893;SAS_AF=0.4397;AA=a|||;VT=SNP
8	89530465	rs12676082	T	C	100	PASS	AC=874;AF=0.174521;AN=5008;NS=2504;DP=17963;EAS_AF=0.0744;AMR_AF=0.1657;AFR_AF=0.2405;EUR_AF=0.0984;SAS_AF=0.273;AA=T|||;VT=SNP
8	89530470	rs12681782	C	T	100	PASS	AC=873;AF=0.174321;AN=5008;NS=2504;DP=17723;EAS_AF=0.0744;AMR_AF=0.1657;AFR_AF=0.2405;EUR_AF=0.0974;SAS_AF=0.273;AA=C|||;VT=SNP
8	89531103	rs10097739	A	G	100	PASS	AC=332;AF=0.0662939;AN=5008;NS=2504;DP=11475;EAS_AF=0.002;AMR_AF=0.0994;AFR_AF=0.0106;EUR_AF=0.1928;SAS_AF=0.0542;AA=A|||;VT=SNP
8	89531722	rs724979	A	G	100	PASS	AC=874;AF=0.174521;AN=5008;NS=2504;DP=14505;EAS_AF=0.0744;AMR_AF=0.1671;AFR_AF=0.2421;EUR_AF=0.0974;SAS_AF=0.271;AA=A|||;VT=SNP
8	89531979	rs117347410	T	C	100	PASS	AC=93;AF=0.0185703;AN=5008;NS=2504;DP=13794;EAS_AF=0.0248;AMR_AF=0.0058;AFR_AF=0;EUR_AF=0.0328;SAS_AF=0.0317;AA=T|||;VT=SNP
8	89532732	rs11997591	A	C	100	PASS	AC=1951;AF=0.389577;AN=5008;NS=2504;DP=18129;EAS_AF=0.1954;AMR_AF=0.304;AFR_AF=0.6074;EUR_AF=0.3022;SAS_AF=0.4458;AA=C|||;VT=SNP
8	89534091	rs7834603	T	C	100	PASS	AC=1954;AF=0.390176;AN=5008;NS=2504;DP=18606;EAS_AF=0.1954;AMR_AF=0.304;AFR_AF=0.6089;EUR_AF=0.3022;SAS_AF=0.4468;AA=C|||;VT=SNP
8	89535302	rs2171480	C	G	100	PASS	AC=1059;AF=0.211462;AN=5008;NS=2504;DP=16202;EAS_AF=0.121;AMR_AF=0.134;AFR_AF=0.3654;EUR_AF=0.1918;SAS_AF=0.1718;AA=G|||;VT=SNP
8	89536805	rs11988146	T	C	100	PASS	AC=848;AF=0.169329;AN=5008;NS=2504;DP=16959;EAS_AF=0.0744;AMR_AF=0.1657;AFR_AF=0.2231;EUR_AF=0.0974;SAS_AF=0.271;AA=T|||;VT=SNP
8	89537167	rs138471887	G	A	100	PASS	AC=450;AF=0.0898562;AN=5008;NS=2504;DP=20291;EAS_AF=0.0744;AMR_AF=0.1167;AFR_AF=0.0484;EUR_AF=0.0577;SAS_AF=0.1759;AA=G|||;VT=SNP
8	89537560	rs35543348	C	A	100	PASS	AC=1037;AF=0.207069;AN=5008;NS=2504;DP=19024;EAS_AF=0.1022;AMR_AF=0.1326;AFR_AF=0.3646;EUR_AF=0.1918;SAS_AF=0.1708;AA=A|||;VT=SNP
8	89537851	rs7018143	A	C	100	PASS	AC=1059;AF=0.211462;AN=5008;NS=2504;DP=18913;EAS_AF=0.1022;AMR_AF=0.1383;AFR_AF=0.3654;EUR_AF=0.2048;SAS_AF=0.1748;AA=C|||;VT=SNP
8	89537876	rs1825877	G	C	100	PASS	AC=1059;AF=0.211462;AN=5008;NS=2504;DP=18158;EAS_AF=0.1022;AMR_AF=0.1383;AFR_AF=0.3669;EUR_AF=0.2048;SAS_AF=0.1728;AA=g|||;VT=SNP
8	89538933	rs56411610	C	G	100	PASS	AC=849;AF=0.169529;AN=5008;NS=2504;DP=19201;EAS_AF=0.0744;AMR_AF=0.1671;AFR_AF=0.2231;EUR_AF=0.0974;SAS_AF=0.271;AA=C|||;VT=SNP
8	89538960	rs71526941	G	A	100	PASS	AC=771;AF=0.153954;AN=5008;NS=2504;DP=18991;EAS_AF=0.1022;AMR_AF=0.1081;AFR_AF=0.1778;EUR_AF=0.1899;SAS_AF=0.1708;AA=G|||;VT=SNP
8	89539212	rs7007255	G	T	100	PASS	AC=808;AF=0.161342;AN=5008;NS=2504;DP=18133;EAS_AF=0.1369;AMR_AF=0.1081;AFR_AF=0.1778;EUR_AF=0.1918;SAS_AF=0.1708;AA=G|||;VT=SNP
8	89539527	rs6990293	A	G	100	PASS	AC=1937;AF=0.386781;AN=5008;NS=2504;DP=19582;EAS_AF=0.1766;AMR_AF=0.3069;AFR_AF=0.6097;EUR_AF=0.3022;SAS_AF=0.4458;AA=G|||;VT=SNP
8	89541143	rs7017757	G	A	100	PASS	AC=767;AF=0.153155;AN=5008;NS=2504;DP=18011;EAS_AF=0.1022;AMR_AF=0.1081;AFR_AF=0.1747;EUR_AF=0.1899;SAS_AF=0.1708;AA=G|||;VT=SNP
8	89541526	rs74757828	T	A	100	PASS	AC=451;AF=0.0900559;AN=5008;NS=2504;DP=17800;EAS_AF=0.0744;AMR_AF=0.1182;AFR_AF=0.0492;EUR_AF=0.0577;SAS_AF=0.1748;AA=t|||;VT=SNP
8	89541535	rs6981619	C	T	100	PASS	AC=1059;AF=0.211462;AN=5008;NS=2504;DP=17735;EAS_AF=0.1022;AMR_AF=0.1383;AFR_AF=0.3654;EUR_AF=0.2048;SAS_AF=0.1748;AA=t|||;VT=SNP
8	89541865	rs7813797	C	T	100	PASS	AC=1060;AF=0.211661;AN=5008;NS=2504;DP=18610;EAS_AF=0.1022;AMR_AF=0.1383;AFR_AF=0.3654;EUR_AF=0.2048;SAS_AF=0.1759;AA=C|||;VT=SNP
8	89542166	rs7826357	C	T	100	PASS	AC=771;AF=0.153954;AN=5008;NS=2504;DP=17326;EAS_AF=0.1022;AMR_AF=0.1081;AFR_AF=0.1778;EUR_AF=0.1899;SAS_AF=0.1708;AA=C|||;VT=SNP
8	89542679	rs73692422	G	A	100	PASS	AC=772;AF=0.154153;AN=5008;NS=2504;DP=17714;EAS_AF=0.1032;AMR_AF=0.1081;AFR_AF=0.1778;EUR_AF=0.1899;SAS_AF=0.1708;AA=G|||;VT=SNP
8	89544104	rs1487960	C	T	100	PASS	AC=2945;AF=0.588059;AN=5008;NS=2504;DP=14834;EAS_AF=0.8234;AMR_AF=0.6888;AFR_AF=0.3079;EUR_AF=0.6958;SAS_AF=0.5419;AA=A|||;VT=SNP
8	89544326	rs6988481	A	C	100	PASS	AC=1057;AF=0.211062;AN=5008;NS=2504;DP=16093;EAS_AF=0.1022;AMR_AF=0.1383;AFR_AF=0.3638;EUR_AF=0.2048;SAS_AF=0.1748;AA=C|||;VT=SNP
8	89546570	rs16884181	T	C	100	PASS	AC=1057;AF=0.211062;AN=5008;NS=2504;DP=17394;EAS_AF=0.1022;AMR_AF=0.1383;AFR_AF=0.3654;EUR_AF=0.2048;SAS_AF=0.1728;AA=C|||;VT=SNP
8	89547088	rs28509386	G	A	100	PASS	AC=1930;AF=0.385383;AN=5008;NS=2504;DP=9942;EAS_AF=0.4395;AMR_AF=0.3444;AFR_AF=0.2088;EUR_AF=0.5825;SAS_AF=0.3947;AA=G|||;VT=SNP
8	89547256	rs34734754	A	G	100	PASS	AC=480;AF=0.0958466;AN=5008;NS=2504;DP=11294;EAS_AF=0.0268;AMR_AF=0.0793;AFR_AF=0.1233;EUR_AF=0.1362;SAS_AF=0.1002;AA=A|||;VT=SNP
8	89547895	rs10504862	A	T	100	PASS	AC=1912;AF=0.381789;AN=5008;NS=2504;DP=15697;EAS_AF=0.1766;AMR_AF=0.2983;AFR_AF=0.6082;EUR_AF=0.2893;SAS_AF=0.4417;AA=T|||;VT=SNP
8	89547932	rs10504861	C	T	100	PASS	AC=1039;AF=0.207468;AN=5008;NS=2504;DP=15159;EAS_AF=0.1022;AMR_AF=0.134;AFR_AF=0.3654;EUR_AF=0.1918;SAS_AF=0.1708;AA=T|||;VT=SNP
8	89548428	rs1386761	C	T	100	PASS	AC=1031;AF=0.205871;AN=5008;NS=2504;DP=17217;EAS_AF=0.1022;AMR_AF=0.1282;AFR_AF=0.3654;EUR_AF=0.1899;SAS_AF=0.1687;AA=T|||;VT=SNP
8	89548572	rs6989533	G	A	100	PASS	AC=1031;AF=0.205871;AN=5008;NS=2504;DP=17700;EAS_AF=0.1022;AMR_AF=0.1282;AFR_AF=0.3654;EUR_AF=0.1899;SAS_AF=0.1687;AA=A|||;VT=SNP
8	89548722	rs6990990	C	T	100	PASS	AC=1029;AF=0.205471;AN=5008;NS=2504;DP=13247;EAS_AF=0.1022;AMR_AF=0.1282;AFR_AF=0.3638;EUR_AF=0.1899;SAS_AF=0.1687;AA=T|||;VT=SNP
8	89549468	rs13281639	A	G	100	PASS	AC=785;AF=0.156749;AN=5008;NS=2504;DP=19220;EAS_AF=0.1022;AMR_AF=0.1124;AFR_AF=0.1762;EUR_AF=0.2028;SAS_AF=0.1708;AA=A|||;VT=SNP
8	89549970	rs10504860	G	A	100	PASS	AC=1911;AF=0.381589;AN=5008;NS=2504;DP=18693;EAS_AF=0.1766;AMR_AF=0.2968;AFR_AF=0.6112;EUR_AF=0.2893;SAS_AF=0.4376;AA=A|||;VT=SNP
8	89550545	rs79977096	G	A	100	PASS	AC=447;AF=0.0892572;AN=5008;NS=2504;DP=16162;EAS_AF=0.0744;AMR_AF=0.1138;AFR_AF=0.0484;EUR_AF=0.0577;SAS_AF=0.1748;AA=G|||;VT=SNP
8	89551043	rs16884208	C	T	100	PASS	AC=1031;AF=0.205871;AN=5008;NS=2504;DP=16249;EAS_AF=0.1022;AMR_AF=0.1282;AFR_AF=0.3654;EUR_AF=0.1899;SAS_AF=0.1687;AA=C|||;VT=SNP
8	89551889	rs67422774	T	C	100	PASS	AC=1930;AF=0.385383;AN=5008;NS=2504;DP=17212;EAS_AF=0.1776;AMR_AF=0.304;AFR_AF=0.6067;EUR_AF=0.3022;SAS_AF=0.4438;AA=C|||;VT=SNP
8	89552084	rs34976907	T	G	100	PASS	AC=787;AF=0.157149;AN=5008;NS=2504;DP=16412;EAS_AF=0.1022;AMR_AF=0.1124;AFR_AF=0.1778;EUR_AF=0.2028;SAS_AF=0.1708;AA=T|||;VT=SNP
8	89552096	rs35021587	A	G	100	PASS	AC=787;AF=0.157149;AN=5008;NS=2504;DP=16184;EAS_AF=0.1022;AMR_AF=0.1124;AFR_AF=0.1778;EUR_AF=0.2028;SAS_AF=0.1708;AA=A|||;VT=SNP
8	89552467	rs7003288	A	C	100	PASS	AC=1049;AF=0.209465;AN=5008;NS=2504;DP=16063;EAS_AF=0.1022;AMR_AF=0.1326;AFR_AF=0.3654;EUR_AF=0.2028;SAS_AF=0.1708;AA=A|||;VT=SNP
8	89552493	rs6983769	C	T	100	PASS	AC=1058;AF=0.211262;AN=5008;NS=2504;DP=16624;EAS_AF=0.1022;AMR_AF=0.1383;AFR_AF=0.3654;EUR_AF=0.2048;SAS_AF=0.1738;AA=T|||;VT=SNP
8	89552622	rs7007660	T	G	100	PASS	AC=1051;AF=0.209864;AN=5008;NS=2504;DP=16559;EAS_AF=0.1032;AMR_AF=0.1326;AFR_AF=0.3654;EUR_AF=0.2028;SAS_AF=0.1718;AA=T|||;VT=SNP
8	89552623	rs6983955	C	A	100	PASS	AC=1051;AF=0.209864;AN=5008;NS=2504;DP=16574;EAS_AF=0.1032;AMR_AF=0.1326;AFR_AF=0.3654;EUR_AF=0.2028;SAS_AF=0.1718;AA=C|||;VT=SNP
8	89552659	rs7003595	A	G	100	PASS	AC=1052;AF=0.210064;AN=5008;NS=2504;DP=16792;EAS_AF=0.1032;AMR_AF=0.1326;AFR_AF=0.3661;EUR_AF=0.2028;SAS_AF=0.1718;AA=A|||;VT=SNP
8	89553494	rs13276718	T	G	100	PASS	AC=1049;AF=0.209465;AN=5008;NS=2504;DP=15959;EAS_AF=0.1022;AMR_AF=0.1326;AFR_AF=0.3654;EUR_AF=0.2028;SAS_AF=0.1708;AA=T|||;VT=SNP
8	89553989	rs16884246	C	G	100	PASS	AC=787;AF=0.157149;AN=5008;NS=2504;DP=14917;EAS_AF=0.1022;AMR_AF=0.1124;AFR_AF=0.1778;EUR_AF=0.2028;SAS_AF=0.1708;AA=C|||;VT=SNP
8	89554388	rs6994263	C	T	100	PASS	AC=1060;AF=0.211661;AN=5008;NS=2504;DP=13803;EAS_AF=0.1022;AMR_AF=0.1383;AFR_AF=0.3676;EUR_AF=0.2048;SAS_AF=0.1728;AA=T|||;VT=SNP
8	89555353	rs16884251	C	T	100	PASS	AC=769;AF=0.153554;AN=5008;NS=2504;DP=20437;EAS_AF=0.1002;AMR_AF=0.1124;AFR_AF=0.1657;EUR_AF=0.2028;SAS_AF=0.1708;AA=C|||;VT=SNP
8	89555953	rs34366260	C	T	100	PASS	AC=1055;AF=0.210663;AN=5008;NS=2504;DP=14612;EAS_AF=0.1002;AMR_AF=0.1383;AFR_AF=0.3654;EUR_AF=0.2048;SAS_AF=0.1728;AA=T|||;VT=SNP
8	89557262	rs13271846	C	T	100	PASS	AC=1048;AF=0.209265;AN=5008;NS=2504;DP=17456;EAS_AF=0.1012;AMR_AF=0.1311;AFR_AF=0.3661;EUR_AF=0.2018;SAS_AF=0.1718;AA=C|||;VT=SNP
8	89557981	rs4425798	T	C	100	PASS	AC=769;AF=0.153554;AN=5008;NS=2504;DP=16360;EAS_AF=0.1002;AMR_AF=0.1124;AFR_AF=0.1657;EUR_AF=0.2028;SAS_AF=0.1708;AA=T|||;VT=SNP
8	89558151	rs4295707	G	T	100	PASS	AC=1049;AF=0.209465;AN=5008;NS=2504;DP=15824;EAS_AF=0.1012;AMR_AF=0.1326;AFR_AF=0.3661;EUR_AF=0.2028;SAS_AF=0.1708;AA=T|||;VT=SNP
8	89558684	rs16884273	T	C	100	PASS	AC=1041;AF=0.207867;AN=5008;NS=2504;DP=16105;EAS_AF=0.1002;AMR_AF=0.1326;AFR_AF=0.3608;EUR_AF=0.2028;SAS_AF=0.1708;AA=C|||;VT=SNP
8	89559514	rs79189059	A	C	100	PASS	AC=463;AF=0.0924521;AN=5008;NS=2504;DP=15316;EAS_AF=0.0804;AMR_AF=0.121;AFR_AF=0.0477;EUR_AF=0.0626;SAS_AF=0.1759;AA=A|||;VT=SNP
8	89559598	rs10504859	A	T	100	PASS	AC=769;AF=0.153554;AN=5008;NS=2504;DP=16893;EAS_AF=0.1002;AMR_AF=0.1124;AFR_AF=0.1657;EUR_AF=0.2028;SAS_AF=0.1708;AA=A|||;VT=SNP
8	89559637	rs73692426	G	T	100	PASS	AC=1057;AF=0.211062;AN=5008;NS=2504;DP=16471;EAS_AF=0.1002;AMR_AF=0.1383;AFR_AF=0.3661;EUR_AF=0.2058;SAS_AF=0.1728;AA=T|||;VT=SNP
8	89559848	rs10504858	A	G	100	PASS	AC=434;AF=0.0866613;AN=5008;NS=2504;DP=16595;EAS_AF=0.0258;AMR_AF=0.0807;AFR_AF=0.0772;EUR_AF=0.1491;SAS_AF=0.1022;AA=A|||;VT=SNP
8	89560560	rs34536619	T	C	100	PASS	AC=1049;AF=0.209465;AN=5008;NS=2504;DP=16277;EAS_AF=0.1012;AMR_AF=0.1326;AFR_AF=0.3654;EUR_AF=0.2028;SAS_AF=0.1718;AA=C|||;VT=SNP
8	89560569	rs35768850	C	T	100	PASS	AC=766;AF=0.152955;AN=5008;NS=2504;DP=16291;EAS_AF=0.1012;AMR_AF=0.1124;AFR_AF=0.1619;EUR_AF=0.2028;SAS_AF=0.1718;AA=C|||;VT=SNP
8	89560599	rs16884286	A	G	100	PASS	AC=1049;AF=0.209465;AN=5008;NS=2504;DP=16360;EAS_AF=0.1012;AMR_AF=0.1326;AFR_AF=0.3654;EUR_AF=0.2028;SAS_AF=0.1718;AA=G|||;VT=SNP
8	89560617	rs16884288	C	G	100	PASS	AC=1048;AF=0.209265;AN=5008;NS=2504;DP=16880;EAS_AF=0.1012;AMR_AF=0.1326;AFR_AF=0.3654;EUR_AF=0.2028;SAS_AF=0.1708;AA=G|||;VT=SNP
8	89560853	rs58035549	C	T	100	PASS	AC=1047;AF=0.209065;AN=5008;NS=2504;DP=17412;EAS_AF=0.1002;AMR_AF=0.1326;AFR_AF=0.3654;EUR_AF=0.2028;SAS_AF=0.1708;AA=C|||;VT=SNP
8	89560889	rs34846572	G	A	100	PASS	AC=768;AF=0.153355;AN=5008;NS=2504;DP=17120;EAS_AF=0.1002;AMR_AF=0.1124;AFR_AF=0.1649;EUR_AF=0.2028;SAS_AF=0.1708;AA=G|||;VT=SNP
8	89561003	rs57990479	G	A	100	PASS	AC=1049;AF=0.209465;AN=5008;NS=2504;DP=18968;EAS_AF=0.1002;AMR_AF=0.1326;AFR_AF=0.3661;EUR_AF=0.2028;SAS_AF=0.1718;AA=G|||;VT=SNP
8	89561271	rs55739288	G	A	100	PASS	AC=770;AF=0.153754;AN=5008;NS=2504;DP=17764;EAS_AF=0.1002;AMR_AF=0.1124;AFR_AF=0.1657;EUR_AF=0.2038;SAS_AF=0.1708;AA=G|||;VT=SNP
8	89561609	rs55916369	C	A	100	PASS	AC=765;AF=0.152756;AN=5008;NS=2504;DP=18501;EAS_AF=0.1002;AMR_AF=0.1124;AFR_AF=0.1626;EUR_AF=0.2028;SAS_AF=0.1708;AA=C|||;VT=SNP
8	89562423	rs34798151	G	A	100	PASS	AC=1049;AF=0.209465;AN=5008;NS=2504;DP=19220;EAS_AF=0.1002;AMR_AF=0.1326;AFR_AF=0.3661;EUR_AF=0.2038;SAS_AF=0.1708;AA=G|||;VT=SNP
8	89562488	rs16884292	T	C	100	PASS	AC=765;AF=0.152756;AN=5008;NS=2504;DP=19498;EAS_AF=0.1002;AMR_AF=0.1124;AFR_AF=0.1626;EUR_AF=0.2028;SAS_AF=0.1708;AA=T|||;VT=SNP
8	89563188	rs12676132	G	C	100	PASS	AC=588;AF=0.117412;AN=5008;NS=2504;DP=17039;EAS_AF=0.0744;AMR_AF=0.1282;AFR_AF=0.1475;EUR_AF=0.0577;SAS_AF=0.1748;AA=G|||;VT=SNP
8	89563501	rs1844054	T	G	100	PASS	AC=2916;AF=0.582268;AN=5008;NS=2504;DP=17541;EAS_AF=0.8274;AMR_AF=0.6888;AFR_AF=0.3041;EUR_AF=0.6968;SAS_AF=0.5123;AA=T|||;VT=SNP
8	89563507	rs11987490	G	A	100	PASS	AC=861;AF=0.171925;AN=5008;NS=2504;DP=17801;EAS_AF=0.0536;AMR_AF=0.1671;AFR_AF=0.2254;EUR_AF=0.0974;SAS_AF=0.3016;AA=G|||;VT=SNP
8	89563592	rs34993870	G	A	100	PASS	AC=766;AF=0.152955;AN=5008;NS=2504;DP=17490;EAS_AF=0.0982;AMR_AF=0.1124;AFR_AF=0.1657;EUR_AF=0.2018;SAS_AF=0.1708;AA=G|||;VT=SNP
8	89563714	rs34590656	A	G	100	PASS	AC=766;AF=0.152955;AN=5008;NS=2504;DP=19730;EAS_AF=0.0982;AMR_AF=0.1124;AFR_AF=0.1657;EUR_AF=0.2018;SAS_AF=0.1708;AA=A|||;VT=SNP
8	89563820	rs1487962	T	C	100	PASS	AC=588;AF=0.117412;AN=5008;NS=2504;DP=20732;EAS_AF=0.0744;AMR_AF=0.1282;AFR_AF=0.1475;EUR_AF=0.0577;SAS_AF=0.1748;AA=T|||;VT=SNP
8	89564037	rs16884309	A	G	100	PASS	AC=1045;AF=0.208666;AN=5008;NS=2504;DP=20327;EAS_AF=0.0982;AMR_AF=0.1326;AFR_AF=0.3661;EUR_AF=0.2018;SAS_AF=0.1708;AA=A|||;VT=SNP
8	89564744	rs73692431	G	A	100	PASS	AC=280;AF=0.0559105;AN=5008;NS=2504;DP=16027;EAS_AF=0.0724;AMR_AF=0.0288;AFR_AF=0.0514;EUR_AF=0.0517;SAS_AF=0.0685;AA=G|||;VT=SNP
8	89565132	rs34165590	C	G	100	PASS	AC=1046;AF=0.208866;AN=5008;NS=2504;DP=14931;EAS_AF=0.0982;AMR_AF=0.1326;AFR_AF=0.3661;EUR_AF=0.2028;SAS_AF=0.1708;AA=G|||;VT=SNP
8	89565161	rs16884315	C	A	100	PASS	AC=1045;AF=0.208666;AN=5008;NS=2504;DP=14887;EAS_AF=0.0982;AMR_AF=0.1326;AFR_AF=0.3661;EUR_AF=0.2018;SAS_AF=0.1708;AA=A|||;VT=SNP
8	89565212	rs74969971	T	C	100	PASS	AC=90;AF=0.0179712;AN=5008;NS=2504;DP=15202;EAS_AF=0.0278;AMR_AF=0.0216;AFR_AF=0;EUR_AF=0.0159;SAS_AF=0.0317;AA=T|||;VT=SNP
8	89565236	rs35447172	C	T	100	PASS	AC=1045;AF=0.208666;AN=5008;NS=2504;DP=15198;EAS_AF=0.0982;AMR_AF=0.1326;AFR_AF=0.3661;EUR_AF=0.2018;SAS_AF=0.1708;AA=T|||;VT=SNP
8	89565588	rs60022717	G	A	100	PASS	AC=1053;AF=0.210264;AN=5008;NS=2504;DP=11481;EAS_AF=0.0982;AMR_AF=0.1383;AFR_AF=0.3661;EUR_AF=0.2038;SAS_AF=0.1728;AA=A|||;VT=SNP
8	89565598	rs55782532	C	A	100	PASS	AC=1045;AF=0.208666;AN=5008;NS=2504;DP=11356;EAS_AF=0.0982;AMR_AF=0.1326;AFR_AF=0.3661;EUR_AF=0.2018;SAS_AF=0.1708;AA=C|||;VT=SNP
8	89565741	rs73692432	C	G	100	PASS	AC=768;AF=0.153355;AN=5008;NS=2504;DP=11097;EAS_AF=0.0982;AMR_AF=0.1124;AFR_AF=0.1672;EUR_AF=0.2018;SAS_AF=0.1708;AA=C|||;VT=SNP
8	89565884	rs16892659	A	G	100	PASS	AC=964;AF=0.192492;AN=5008;NS=2504;DP=10944;EAS_AF=0.0982;AMR_AF=0.1268;AFR_AF=0.3079;EUR_AF=0.2018;SAS_AF=0.1708;AA=G|||;VT=SNP
8	89565964	rs59255907	C	T	100	PASS	AC=453;AF=0.0904553;AN=5008;NS=2504;DP=11667;EAS_AF=0.0744;AMR_AF=0.1182;AFR_AF=0.0477;EUR_AF=0.0626;SAS_AF=0.1738;AA=C|||;VT=SNP
8	89566464	rs35385383	C	G	100	PASS	AC=1045;AF=0.208666;AN=5008;NS=2504;DP=20800;EAS_AF=0.0982;AMR_AF=0.1326;AFR_AF=0.3661;EUR_AF=0.2018;SAS_AF=0.1708;AA=C|||;VT=SNP
8	89566662	rs34743788	T	G	100	PASS	AC=1045;AF=0.208666;AN=5008;NS=2504;DP=20994;EAS_AF=0.0982;AMR_AF=0.1326;AFR_AF=0.3661;EUR_AF=0.2018;SAS_AF=0.1708;AA=T|||;VT=SNP
8	89566677	rs35419681	G	T	100	PASS	AC=1045;AF=0.208666;AN=5008;NS=2504;DP=20773;EAS_AF=0.0982;AMR_AF=0.1326;AFR_AF=0.3661;EUR_AF=0.2018;SAS_AF=0.1708;AA=G|||;VT=SNP
8	89566799	rs55999909	C	G	100	PASS	AC=766;AF=0.152955;AN=5008;NS=2504;DP=21386;EAS_AF=0.0982;AMR_AF=0.1124;AFR_AF=0.1657;EUR_AF=0.2018;SAS_AF=0.1708;AA=C|||;VT=SNP
8	89566903	rs1352318	G	A	100	PASS	AC=1053;AF=0.210264;AN=5008;NS=2504;DP=21053;EAS_AF=0.0982;AMR_AF=0.1383;AFR_AF=0.3661;EUR_AF=0.2038;SAS_AF=0.1728;AA=A|||;VT=SNP
8	89567260	rs1352317	A	T	100	PASS	AC=1053;AF=0.210264;AN=5008;NS=2504;DP=18848;EAS_AF=0.0982;AMR_AF=0.1383;AFR_AF=0.3661;EUR_AF=0.2038;SAS_AF=0.1728;AA=T|||;VT=SNP
8	89567396	rs2338248	G	T	100	PASS	AC=1046;AF=0.208866;AN=5008;NS=2504;DP=18744;EAS_AF=0.0982;AMR_AF=0.1326;AFR_AF=0.3669;EUR_AF=0.2018;SAS_AF=0.1708;AA=G|||;VT=SNP
8	89567563	rs71526947	A	G	100	PASS	AC=1045;AF=0.208666;AN=5008;NS=2504;DP=18117;EAS_AF=0.0982;AMR_AF=0.1326;AFR_AF=0.3661;EUR_AF=0.2018;SAS_AF=0.1708;AA=G|||;VT=SNP
8	89568393	rs7819913	T	G	100	PASS	AC=1045;AF=0.208666;AN=5008;NS=2504;DP=20962;EAS_AF=0.0982;AMR_AF=0.1326;AFR_AF=0.3654;EUR_AF=0.2018;SAS_AF=0.1718;AA=G|||;VT=SNP
8	89569018	rs35658727	A	G	100	PASS	AC=766;AF=0.152955;AN=5008;NS=2504;DP=18973;EAS_AF=0.0982;AMR_AF=0.1124;AFR_AF=0.1657;EUR_AF=0.2018;SAS_AF=0.1708;AA=A|||;VT=SNP
8	89569332	rs36053303	A	G	100	PASS	AC=1053;AF=0.210264;AN=5008;NS=2504;DP=16933;EAS_AF=0.0982;AMR_AF=0.1383;AFR_AF=0.3661;EUR_AF=0.2038;SAS_AF=0.1728;AA=G|||;VT=SNP
8	89569358	rs35215833	A	G	100	PASS	AC=1060;AF=0.211661;AN=5008;NS=2504;DP=17231;EAS_AF=0.0982;AMR_AF=0.1383;AFR_AF=0.3714;EUR_AF=0.2038;SAS_AF=0.1728;AA=G|||;VT=SNP
8	89569548	rs12675707	C	G	100	PASS	AC=395;AF=0.0788738;AN=5008;NS=2504;DP=14895;EAS_AF=0.0734;AMR_AF=0.1153;AFR_AF=0.0098;EUR_AF=0.0567;SAS_AF=0.1748;AA=C|||;VT=SNP
8	89569786	rs7837253	G	C	100	PASS	AC=1961;AF=0.391573;AN=5008;NS=2504;DP=15171;EAS_AF=0.1716;AMR_AF=0.3069;AFR_AF=0.6112;EUR_AF=0.3012;SAS_AF=0.4744;AA=C|||;VT=SNP
8	89570460	rs1580508	G	A	100	PASS	AC=1044;AF=0.208466;AN=5008;NS=2504;DP=22221;EAS_AF=0.0982;AMR_AF=0.1326;AFR_AF=0.3661;EUR_AF=0.2018;SAS_AF=0.1697;AA=G|||;VT=SNP
8	89570501	rs1580507	T	A	100	PASS	AC=1053;AF=0.210264;AN=5008;NS=2504;DP=21697;EAS_AF=0.0982;AMR_AF=0.1383;AFR_AF=0.3661;EUR_AF=0.2038;SAS_AF=0.1728;AA=A|||;VT=SNP
8	89570695	rs34177849	A	G	100	PASS	AC=766;AF=0.152955;AN=5008;NS=2504;DP=20784;EAS_AF=0.0982;AMR_AF=0.1124;AFR_AF=0.1657;EUR_AF=0.2018;SAS_AF=0.1708;AA=A|||;VT=SNP
8	89571666	rs35523032	G	A	100	PASS	AC=1054;AF=0.210463;AN=5008;NS=2504;DP=18485;EAS_AF=0.0982;AMR_AF=0.1383;AFR_AF=0.3661;EUR_AF=0.2038;SAS_AF=0.1738;AA=A|||;VT=SNP
8	89572103	rs13253563	T	A	100	PASS	AC=788;AF=0.157348;AN=5008;NS=2504;DP=16776;EAS_AF=0.0982;AMR_AF=0.1138;AFR_AF=0.1815;EUR_AF=0.2018;SAS_AF=0.1708;AA=T|||;VT=SNP
8	89572408	rs58733993	A	G	100	PASS	AC=784;AF=0.15655;AN=5008;NS=2504;DP=17737;EAS_AF=0.0982;AMR_AF=0.1153;AFR_AF=0.1785;EUR_AF=0.2018;SAS_AF=0.1697;AA=A|||;VT=SNP
8	89573045	rs7814164	A	G	100	PASS	AC=784;AF=0.15655;AN=5008;NS=2504;DP=25060;EAS_AF=0.0982;AMR_AF=0.1138;AFR_AF=0.1785;EUR_AF=0.2018;SAS_AF=0.1708;AA=A|||;VT=SNP
8	89574375	rs13263450	G	T	100	PASS	AC=788;AF=0.157348;AN=5008;NS=2504;DP=17229;EAS_AF=0.0982;AMR_AF=0.1138;AFR_AF=0.1815;EUR_AF=0.2018;SAS_AF=0.1708;AA=G|||;VT=SNP
8	89574844	rs7820247	A	G	100	PASS	AC=784;AF=0.15655;AN=5008;NS=2504;DP=16974;EAS_AF=0.0982;AMR_AF=0.1138;AFR_AF=0.1785;EUR_AF=0.2018;SAS_AF=0.1708;AA=A|||;VT=SNP
8	89575395	rs1487961	C	T	100	PASS	AC=788;AF=0.157348;AN=5008;NS=2504;DP=15901;EAS_AF=0.0982;AMR_AF=0.1138;AFR_AF=0.1815;EUR_AF=0.2018;SAS_AF=0.1708;AA=A|||;VT=SNP
8	89576652	rs71526948	T	C	100	PASS	AC=1075;AF=0.214657;AN=5008;NS=2504;DP=10980;EAS_AF=0.0982;AMR_AF=0.1398;AFR_AF=0.382;EUR_AF=0.2038;SAS_AF=0.1728;AA=N|||;VT=SNP
8	89576982	rs12681181	G	A	100	PASS	AC=1956;AF=0.390575;AN=5008;NS=2504;DP=12687;EAS_AF=0.1726;AMR_AF=0.3069;AFR_AF=0.6082;EUR_AF=0.3012;SAS_AF=0.4724;AA=A|||;VT=SNP
8	89577074	rs12549036	G	A	100	PASS	AC=981;AF=0.195887;AN=5008;NS=2504;DP=13936;EAS_AF=0.3819;AMR_AF=0.3473;AFR_AF=0.0953;EUR_AF=0.1133;SAS_AF=0.1176;AA=G|||;VT=SNP
8	89577129	rs28703089	G	T	100	PASS	AC=1672;AF=0.333866;AN=5008;NS=2504;DP=13344;EAS_AF=0.4454;AMR_AF=0.3213;AFR_AF=0.0272;EUR_AF=0.5755;SAS_AF=0.3937;AA=G|||;VT=SNP
8	89577130	rs35367857	A	C	100	PASS	AC=1067;AF=0.213059;AN=5008;NS=2504;DP=13379;EAS_AF=0.0982;AMR_AF=0.134;AFR_AF=0.382;EUR_AF=0.2018;SAS_AF=0.1708;AA=A|||;VT=SNP
8	89578032	rs12549731	G	A	100	PASS	AC=863;AF=0.172324;AN=5008;NS=2504;DP=18056;EAS_AF=0.3829;AMR_AF=0.3329;AFR_AF=0.0166;EUR_AF=0.1093;SAS_AF=0.1166;AA=g|||;VT=SNP
8	89579111	rs2129780	G	A	100	PASS	AC=1067;AF=0.213059;AN=5008;NS=2504;DP=15809;EAS_AF=0.0982;AMR_AF=0.134;AFR_AF=0.382;EUR_AF=0.2018;SAS_AF=0.1708;AA=A|||;VT=SNP
8	89579649	rs16884419	G	A	100	PASS	AC=1513;AF=0.302117;AN=5008;NS=2504;DP=16923;EAS_AF=0.1716;AMR_AF=0.2493;AFR_AF=0.4297;EUR_AF=0.2594;SAS_AF=0.3456;AA=G|||;VT=SNP
8	89581595	rs34805957	T	C	100	PASS	AC=548;AF=0.109425;AN=5008;NS=2504;DP=16396;EAS_AF=0.0764;AMR_AF=0.098;AFR_AF=0.0575;EUR_AF=0.164;SAS_AF=0.1656;AA=T|||;VT=SNP
8	89581838	rs35672725	C	T	100	PASS	AC=801;AF=0.159944;AN=5008;NS=2504;DP=16350;EAS_AF=0.1032;AMR_AF=0.1153;AFR_AF=0.1694;EUR_AF=0.1988;SAS_AF=0.1973;AA=C|||;VT=SNP
8	89581915	rs11988322	T	A	100	PASS	AC=2115;AF=0.422324;AN=5008;NS=2504;DP=15827;EAS_AF=0.2163;AMR_AF=0.3156;AFR_AF=0.6967;EUR_AF=0.3002;SAS_AF=0.4652;AA=A|||;VT=SNP
8	89582284	rs35715471	A	C	100	PASS	AC=927;AF=0.185104;AN=5008;NS=2504;DP=16536;EAS_AF=0.1032;AMR_AF=0.1196;AFR_AF=0.2625;EUR_AF=0.1988;SAS_AF=0.1973;AA=A|||;VT=SNP
8	89582625	rs10504857	A	G	100	PASS	AC=871;AF=0.173922;AN=5008;NS=2504;DP=15435;EAS_AF=0.1032;AMR_AF=0.1182;AFR_AF=0.2209;EUR_AF=0.1988;SAS_AF=0.1973;AA=A|||;VT=SNP
8	89582882	rs71526949	G	A	100	PASS	AC=885;AF=0.176717;AN=5008;NS=2504;DP=19431;EAS_AF=0.1032;AMR_AF=0.1196;AFR_AF=0.2307;EUR_AF=0.1988;SAS_AF=0.1973;AA=G|||;VT=SNP
8	89582889	rs57311533	T	C	100	PASS	AC=927;AF=0.185104;AN=5008;NS=2504;DP=19474;EAS_AF=0.1032;AMR_AF=0.1196;AFR_AF=0.2625;EUR_AF=0.1988;SAS_AF=0.1973;AA=C|||;VT=SNP
8	89583242	rs36053186	G	A	100	PASS	AC=927;AF=0.185104;AN=5008;NS=2504;DP=20094;EAS_AF=0.1032;AMR_AF=0.1196;AFR_AF=0.2625;EUR_AF=0.1988;SAS_AF=0.1973;AA=A|||;VT=SNP
8	89583494	rs77748796	C	G	100	PASS	AC=885;AF=0.176717;AN=5008;NS=2504;DP=20459;EAS_AF=0.1032;AMR_AF=0.1196;AFR_AF=0.2307;EUR_AF=0.1988;SAS_AF=0.1973;AA=C|||;VT=SNP
8	89583727	rs7829835	G	A	100	PASS	AC=927;AF=0.185104;AN=5008;NS=2504;DP=18759;EAS_AF=0.1032;AMR_AF=0.1196;AFR_AF=0.2625;EUR_AF=0.1988;SAS_AF=0.1973;AA=G|||;VT=SNP
8	89584031	rs34272390	A	G	100	PASS	AC=548;AF=0.109425;AN=5008;NS=2504;DP=11353;EAS_AF=0.0774;AMR_AF=0.098;AFR_AF=0.0582;EUR_AF=0.163;SAS_AF=0.1646;AA=A|||;VT=SNP
8	89584486	rs16884476	A	T	100	PASS	AC=885;AF=0.176717;AN=5008;NS=2504;DP=15792;EAS_AF=0.1032;AMR_AF=0.1196;AFR_AF=0.2307;EUR_AF=0.1988;SAS_AF=0.1973;AA=A|||;VT=SNP
8	89585048	rs7838490	G	A	100	PASS	AC=927;AF=0.185104;AN=5008;NS=2504;DP=16484;EAS_AF=0.1032;AMR_AF=0.1196;AFR_AF=0.2625;EUR_AF=0.1988;SAS_AF=0.1973;AA=A|||;VT=SNP
8	89585399	rs34246550	C	T	100	PASS	AC=927;AF=0.185104;AN=5008;NS=2504;DP=17992;EAS_AF=0.1032;AMR_AF=0.1196;AFR_AF=0.2625;EUR_AF=0.1988;SAS_AF=0.1973;AA=C|||;VT=SNP
8	89585639	rs67264423	T	C	100	PASS	AC=1176;AF=0.234824;AN=5008;NS=2504;DP=19603;EAS_AF=0.1121;AMR_AF=0.1398;AFR_AF=0.41;EUR_AF=0.2008;SAS_AF=0.227;AA=C|||;VT=SNP
8	89585827	rs35871366	T	C	100	PASS	AC=1176;AF=0.234824;AN=5008;NS=2504;DP=21041;EAS_AF=0.1121;AMR_AF=0.1398;AFR_AF=0.41;EUR_AF=0.2008;SAS_AF=0.227;AA=C|||;VT=SNP
8	89586065	rs66766214	A	G	100	PASS	AC=1197;AF=0.239018;AN=5008;NS=2504;DP=17811;EAS_AF=0.1121;AMR_AF=0.1398;AFR_AF=0.4259;EUR_AF=0.2008;SAS_AF=0.227;AA=G|||;VT=SNP
8	89586383	rs35380858	G	A	100	PASS	AC=885;AF=0.176717;AN=5008;NS=2504;DP=18944;EAS_AF=0.1032;AMR_AF=0.1196;AFR_AF=0.2307;EUR_AF=0.1988;SAS_AF=0.1973;AA=G|||;VT=SNP
8	89586873	rs143232763	G	C	100	PASS	AC=146;AF=0.0291534;AN=5008;NS=2504;DP=20828;EAS_AF=0.0278;AMR_AF=0.0115;AFR_AF=0.0333;EUR_AF=0.0328;SAS_AF=0.0337;AA=G|||;VT=SNP
8	89587010	rs34976712	A	G	100	PASS	AC=927;AF=0.185104;AN=5008;NS=2504;DP=19812;EAS_AF=0.1032;AMR_AF=0.1196;AFR_AF=0.2625;EUR_AF=0.1988;SAS_AF=0.1973;AA=G|||;VT=SNP
8	89587464	rs7833159	A	G	100	PASS	AC=927;AF=0.185104;AN=5008;NS=2504;DP=20635;EAS_AF=0.1032;AMR_AF=0.1196;AFR_AF=0.2625;EUR_AF=0.1988;SAS_AF=0.1973;AA=G|||;VT=SNP
8	89587645	rs7814649	G	A	100	PASS	AC=885;AF=0.176717;AN=5008;NS=2504;DP=16461;EAS_AF=0.1032;AMR_AF=0.1196;AFR_AF=0.2307;EUR_AF=0.1988;SAS_AF=0.1973;AA=G|||;VT=SNP
8	89587766	rs7833613	A	T	100	PASS	AC=802;AF=0.160144;AN=5008;NS=2504;DP=11911;EAS_AF=0.1032;AMR_AF=0.1153;AFR_AF=0.1702;EUR_AF=0.1988;SAS_AF=0.1973;AA=A|||;VT=SNP
8	89588316	rs6988958	C	T	100	PASS	AC=513;AF=0.102436;AN=5008;NS=2504;DP=17933;EAS_AF=0.0744;AMR_AF=0.1297;AFR_AF=0.1067;EUR_AF=0.0557;SAS_AF=0.1544;AA=C|||;VT=SNP
8	89588494	rs57403946	G	A	100	PASS	AC=420;AF=0.0838658;AN=5008;NS=2504;DP=19726;EAS_AF=0.0734;AMR_AF=0.1182;AFR_AF=0.0424;EUR_AF=0.0567;SAS_AF=0.1544;AA=G|||;VT=SNP
8	89588495	rs58698384	G	A	100	PASS	AC=419;AF=0.0836661;AN=5008;NS=2504;DP=19698;EAS_AF=0.0734;AMR_AF=0.1182;AFR_AF=0.0424;EUR_AF=0.0557;SAS_AF=0.1544;AA=G|||;VT=SNP
8	89588933	rs57236056	C	T	100	PASS	AC=929;AF=0.185503;AN=5008;NS=2504;DP=19248;EAS_AF=0.1032;AMR_AF=0.121;AFR_AF=0.2632;EUR_AF=0.1988;SAS_AF=0.1973;AA=C|||;VT=SNP
8	89592544	rs57251672	A	G	100	PASS	AC=761;AF=0.151957;AN=5008;NS=2504;DP=11737;EAS_AF=0.1032;AMR_AF=0.0994;AFR_AF=0.1687;EUR_AF=0.1759;SAS_AF=0.1922;AA=A|||;VT=SNP
8	89592611	rs57772961	G	A	100	PASS	AC=789;AF=0.157548;AN=5008;NS=2504;DP=11430;EAS_AF=0.1032;AMR_AF=0.1138;AFR_AF=0.1687;EUR_AF=0.1849;SAS_AF=0.2014;AA=G|||;VT=SNP
8	89592653	rs6982579	C	T	100	PASS	AC=516;AF=0.103035;AN=5008;NS=2504;DP=12108;EAS_AF=0.0734;AMR_AF=0.1311;AFR_AF=0.1097;EUR_AF=0.0557;SAS_AF=0.1534;AA=C|||;VT=SNP
8	89592681	rs58163231	T	G	100	PASS	AC=904;AF=0.180511;AN=5008;NS=2504;DP=11890;EAS_AF=0.1032;AMR_AF=0.1037;AFR_AF=0.2746;EUR_AF=0.1759;SAS_AF=0.1922;AA=T|||;VT=SNP
8	89594180	rs71526952	G	T	100	PASS	AC=548;AF=0.109425;AN=5008;NS=2504;DP=17843;EAS_AF=0.0754;AMR_AF=0.098;AFR_AF=0.0582;EUR_AF=0.165;SAS_AF=0.1646;AA=G|||;VT=SNP
8	89594591	rs7012882	A	G	100	PASS	AC=2183;AF=0.435903;AN=5008;NS=2504;DP=19440;EAS_AF=0.2192;AMR_AF=0.317;AFR_AF=0.7405;EUR_AF=0.2972;SAS_AF=0.4744;AA=G|||;VT=SNP
8	89595818	rs71526953	A	G	100	PASS	AC=801;AF=0.159944;AN=5008;NS=2504;DP=19116;EAS_AF=0.1032;AMR_AF=0.1153;AFR_AF=0.1694;EUR_AF=0.1988;SAS_AF=0.1973;AA=A|||;VT=SNP
8	89596159	rs13256903	G	T	100	PASS	AC=885;AF=0.176717;AN=5008;NS=2504;DP=20252;EAS_AF=0.1032;AMR_AF=0.1196;AFR_AF=0.2307;EUR_AF=0.1988;SAS_AF=0.1973;AA=G|||;VT=SNP
8	89596182	rs13267565	T	G	100	PASS	AC=1176;AF=0.234824;AN=5008;NS=2504;DP=20009;EAS_AF=0.1121;AMR_AF=0.1398;AFR_AF=0.41;EUR_AF=0.2008;SAS_AF=0.227;AA=G|||;VT=SNP
8	89596484	rs13268482	T	C	100	PASS	AC=927;AF=0.185104;AN=5008;NS=2504;DP=20475;EAS_AF=0.1032;AMR_AF=0.1196;AFR_AF=0.2625;EUR_AF=0.1988;SAS_AF=0.1973;AA=C|||;VT=SNP
8	89596642	rs67865942	A	T	100	PASS	AC=927;AF=0.185104;AN=5008;NS=2504;DP=18326;EAS_AF=0.1032;AMR_AF=0.1196;AFR_AF=0.2625;EUR_AF=0.1988;SAS_AF=0.1973;AA=c|||;VT=SNP
8	89597089	rs11998171	T	C	100	PASS	AC=2170;AF=0.433307;AN=5008;NS=2504;DP=20688;EAS_AF=0.2183;AMR_AF=0.3184;AFR_AF=0.7383;EUR_AF=0.3002;SAS_AF=0.4611;AA=t|||;VT=SNP
8	89597224	rs6994311	T	C	100	PASS	AC=2171;AF=0.433506;AN=5008;NS=2504;DP=19397;EAS_AF=0.2192;AMR_AF=0.317;AFR_AF=0.739;EUR_AF=0.3002;SAS_AF=0.4611;AA=C|||;VT=SNP
8	89598439	rs28561765	A	G	100	PASS	AC=973;AF=0.194289;AN=5008;NS=2504;DP=15273;EAS_AF=0.1071;AMR_AF=0.1758;AFR_AF=0.3139;EUR_AF=0.0994;SAS_AF=0.2331;AA=A|||;VT=SNP
8	89599194	rs12680992	C	A	100	PASS	AC=420;AF=0.0838658;AN=5008;NS=2504;DP=17712;EAS_AF=0.0744;AMR_AF=0.1182;AFR_AF=0.0424;EUR_AF=0.0557;SAS_AF=0.1544;AA=C|||;VT=SNP
8	89599265	rs56945692	T	C	100	PASS	AC=925;AF=0.184704;AN=5008;NS=2504;DP=18126;EAS_AF=0.1032;AMR_AF=0.1167;AFR_AF=0.2625;EUR_AF=0.1988;SAS_AF=0.1973;AA=C|||;VT=SNP
8	89599455	rs60622165	A	G	100	PASS	AC=927;AF=0.185104;AN=5008;NS=2504;DP=17926;EAS_AF=0.1032;AMR_AF=0.1196;AFR_AF=0.2625;EUR_AF=0.1988;SAS_AF=0.1973;AA=A|||;VT=SNP
8	89600751	rs13274015	T	C	100	PASS	AC=2168;AF=0.432907;AN=5008;NS=2504;DP=15673;EAS_AF=0.2183;AMR_AF=0.317;AFR_AF=0.7375;EUR_AF=0.3002;SAS_AF=0.4611;AA=C|||;VT=SNP
8	89601210	rs34587669	G	A	100	PASS	AC=896;AF=0.178914;AN=5008;NS=2504;DP=15183;EAS_AF=0.1032;AMR_AF=0.1153;AFR_AF=0.2413;EUR_AF=0.1988;SAS_AF=0.1973;AA=G|||;VT=SNP
8	89601367	rs36025043	T	G	100	PASS	AC=1176;AF=0.234824;AN=5008;NS=2504;DP=14146;EAS_AF=0.1121;AMR_AF=0.1398;AFR_AF=0.41;EUR_AF=0.2008;SAS_AF=0.227;AA=G|||;VT=SNP
8	89602498	rs13275791	T	C	100	PASS	AC=902;AF=0.180112;AN=5008;NS=2504;DP=15532;EAS_AF=0.0843;AMR_AF=0.1268;AFR_AF=0.2799;EUR_AF=0.168;SAS_AF=0.1943;AA=T|||;VT=SNP
8	89602500	rs13268211	A	G	100	PASS	AC=1014;AF=0.202476;AN=5008;NS=2504;DP=15569;EAS_AF=0.0843;AMR_AF=0.1268;AFR_AF=0.3638;EUR_AF=0.168;SAS_AF=0.1953;AA=G|||;VT=SNP
8	89602539	rs13265056	G	A	100	PASS	AC=734;AF=0.146565;AN=5008;NS=2504;DP=15363;EAS_AF=0.0754;AMR_AF=0.1023;AFR_AF=0.1952;EUR_AF=0.166;SAS_AF=0.1656;AA=A|||;VT=SNP
8	89603122	rs66469903	A	G	100	PASS	AC=1014;AF=0.202476;AN=5008;NS=2504;DP=16103;EAS_AF=0.0843;AMR_AF=0.1268;AFR_AF=0.3638;EUR_AF=0.168;SAS_AF=0.1953;AA=G|||;VT=SNP
8	89603781	rs75414440	A	G	100	PASS	AC=462;AF=0.0922524;AN=5008;NS=2504;DP=18692;EAS_AF=0.1062;AMR_AF=0.1225;AFR_AF=0.0431;EUR_AF=0.0606;SAS_AF=0.1554;AA=A|||;VT=SNP
8	89604287	rs7845305	G	C	100	PASS	AC=1903;AF=0.379992;AN=5008;NS=2504;DP=17771;EAS_AF=0.1577;AMR_AF=0.2882;AFR_AF=0.6755;EUR_AF=0.2455;SAS_AF=0.4131;AA=C|||;VT=SNP
8	89604550	rs35209645	A	G	100	PASS	AC=621;AF=0.124002;AN=5008;NS=2504;DP=14427;EAS_AF=0.0754;AMR_AF=0.1023;AFR_AF=0.1097;EUR_AF=0.166;SAS_AF=0.1656;AA=A|||;VT=SNP
8	89604999	rs71526955	C	T	100	PASS	AC=630;AF=0.125799;AN=5008;NS=2504;DP=13746;EAS_AF=0.0754;AMR_AF=0.1023;AFR_AF=0.112;EUR_AF=0.165;SAS_AF=0.1728;AA=C|||;VT=SNP
8	89605536	rs4484741	T	C	100	PASS	AC=930;AF=0.185703;AN=5008;NS=2504;DP=15364;EAS_AF=0.0843;AMR_AF=0.1254;AFR_AF=0.2867;EUR_AF=0.1789;SAS_AF=0.2035;AA=T|||;VT=SNP
8	89605769	rs6415462	T	A	100	PASS	AC=4846;AF=0.967652;AN=5008;NS=2504;DP=14708;EAS_AF=0.9722;AMR_AF=0.9914;AFR_AF=0.941;EUR_AF=0.9811;SAS_AF=0.9683;AA=A|||;VT=SNP
8	89605999	rs9969514	T	C	100	PASS	AC=912;AF=0.182109;AN=5008;NS=2504;DP=13627;EAS_AF=0.0853;AMR_AF=0.1268;AFR_AF=0.27;EUR_AF=0.1809;SAS_AF=0.2035;AA=C|||;VT=SNP
8	89606888	rs35529952	C	T	100	PASS	AC=610;AF=0.121805;AN=5008;NS=2504;DP=18620;EAS_AF=0.0764;AMR_AF=0.1052;AFR_AF=0.0855;EUR_AF=0.1759;SAS_AF=0.1738;AA=C|||;VT=SNP
8	89607437	rs4406450	A	G	100	PASS	AC=735;AF=0.146765;AN=5008;NS=2504;DP=17648;EAS_AF=0.0744;AMR_AF=0.1671;AFR_AF=0.1604;EUR_AF=0.0994;SAS_AF=0.2372;AA=A|||;VT=SNP
8	89608690	rs4269585	T	C	100	PASS	AC=910;AF=0.181709;AN=5008;NS=2504;DP=18240;EAS_AF=0.0853;AMR_AF=0.1268;AFR_AF=0.27;EUR_AF=0.1789;SAS_AF=0.2035;AA=T|||;VT=SNP
8	89609651	rs4534168	A	G	100	PASS	AC=611;AF=0.122005;AN=5008;NS=2504;DP=17987;EAS_AF=0.0804;AMR_AF=0.1052;AFR_AF=0.0855;EUR_AF=0.1769;SAS_AF=0.1697;AA=A|||;VT=SNP
8	89610559	rs76409929	G	A	100	PASS	AC=588;AF=0.117412;AN=5008;NS=2504;DP=18768;EAS_AF=0.0744;AMR_AF=0.1513;AFR_AF=0.0582;EUR_AF=0.0984;SAS_AF=0.2372;AA=g|||;VT=SNP
8	89610780	rs11994353	G	T	100	PASS	AC=1932;AF=0.385783;AN=5008;NS=2504;DP=21395;EAS_AF=0.1637;AMR_AF=0.304;AFR_AF=0.6437;EUR_AF=0.2773;SAS_AF=0.4356;AA=T|||;VT=SNP
8	89610885	rs10087008	T	A	100	PASS	AC=1632;AF=0.325879;AN=5008;NS=2504;DP=20727;EAS_AF=0.1548;AMR_AF=0.2824;AFR_AF=0.4584;EUR_AF=0.2753;SAS_AF=0.4059;AA=T|||;VT=SNP
8	89612452	rs34893064	T	G	100	PASS	AC=670;AF=0.133786;AN=5008;NS=2504;DP=16656;EAS_AF=0.0804;AMR_AF=0.1138;AFR_AF=0.1218;EUR_AF=0.1789;SAS_AF=0.1728;AA=G|||;VT=SNP
8	89615855	rs13272330	G	A	100	PASS	AC=606;AF=0.121006;AN=5008;NS=2504;DP=17357;EAS_AF=0.0794;AMR_AF=0.1052;AFR_AF=0.0825;EUR_AF=0.1769;SAS_AF=0.1697;AA=G|||;VT=SNP
8	89616587	rs10086545	A	G	100	PASS	AC=2910;AF=0.58107;AN=5008;NS=2504;DP=17545;EAS_AF=0.8175;AMR_AF=0.6859;AFR_AF=0.2784;EUR_AF=0.7028;SAS_AF=0.547;AA=A|||;VT=SNP
8	89616889	rs10089686	A	G	100	PASS	AC=4754;AF=0.949281;AN=5008;NS=2504;DP=14223;EAS_AF=0.9712;AMR_AF=0.987;AFR_AF=0.8737;EUR_AF=0.9821;SAS_AF=0.9683;AA=G|||;VT=SNP
8	89617299	rs4606108	A	G	100	PASS	AC=4848;AF=0.968051;AN=5008;NS=2504;DP=18312;EAS_AF=0.9702;AMR_AF=0.9914;AFR_AF=0.9433;EUR_AF=0.9821;SAS_AF=0.9683;AA=G|||;VT=SNP
8	89621167	rs9693079	C	A	100	PASS	AC=1069;AF=0.213458;AN=5008;NS=2504;DP=23594;EAS_AF=0.0744;AMR_AF=0.1816;AFR_AF=0.4032;EUR_AF=0.1024;SAS_AF=0.2372;AA=C|||;VT=SNP
8	89621362	rs7817875	A	G	100	PASS	AC=794;AF=0.158546;AN=5008;NS=2504;DP=19407;EAS_AF=0.0744;AMR_AF=0.1729;AFR_AF=0.1989;EUR_AF=0.1024;SAS_AF=0.2382;AA=A|||;VT=SNP
8	89621732	rs13263416	C	T	100	PASS	AC=533;AF=0.10643;AN=5008;NS=2504;DP=18522;EAS_AF=0.0804;AMR_AF=0.1009;AFR_AF=0.0303;EUR_AF=0.175;SAS_AF=0.1697;AA=C|||;VT=SNP
8	89622618	rs10955701	A	G	100	PASS	AC=4849;AF=0.968251;AN=5008;NS=2504;DP=20704;EAS_AF=0.9732;AMR_AF=0.9914;AFR_AF=0.941;EUR_AF=0.9821;SAS_AF=0.9693;AA=G|||;VT=SNP
8	89622645	rs7463688	T	C	100	PASS	AC=4852;AF=0.96885;AN=5008;NS=2504;DP=20672;EAS_AF=0.9732;AMR_AF=0.9914;AFR_AF=0.9433;EUR_AF=0.9821;SAS_AF=0.9693;AA=C|||;VT=SNP
8	89622646	rs7459591	G	A	100	PASS	AC=2891;AF=0.577276;AN=5008;NS=2504;DP=20609;EAS_AF=0.8085;AMR_AF=0.683;AFR_AF=0.2965;EUR_AF=0.6988;SAS_AF=0.5184;AA=G|||;VT=SNP
8	89624056	rs75674237	C	T	100	PASS	AC=217;AF=0.0433307;AN=5008;NS=2504;DP=11434;EAS_AF=0.0228;AMR_AF=0.1066;AFR_AF=0.0053;EUR_AF=0.0447;SAS_AF=0.0695;AA=C|||;VT=SNP
8	89627599	rs35502456	C	G	100	PASS	AC=464;AF=0.0926518;AN=5008;NS=2504;DP=12879;EAS_AF=0.0238;AMR_AF=0.1744;AFR_AF=0.0166;EUR_AF=0.1551;SAS_AF=0.1442;AA=C|||;VT=SNP
8	89628208	rs61277292	C	T	100	PASS	AC=666;AF=0.132987;AN=5008;NS=2504;DP=13646;EAS_AF=0.0496;AMR_AF=0.0764;AFR_AF=0.2126;EUR_AF=0.1004;SAS_AF=0.1851;AA=C|||;VT=SNP
8	89628612	rs7842248	G	A	100	PASS	AC=4816;AF=0.961661;AN=5008;NS=2504;DP=16016;EAS_AF=0.9722;AMR_AF=0.9798;AFR_AF=0.9221;EUR_AF=0.9821;SAS_AF=0.9703;AA=A|||;VT=SNP
8	89629144	rs59641120	T	G	100	PASS	AC=787;AF=0.157149;AN=5008;NS=2504;DP=14219;EAS_AF=0.1379;AMR_AF=0.2017;AFR_AF=0.0825;EUR_AF=0.1759;SAS_AF=0.227;AA=T|||;VT=SNP
8	89631676	rs6469516	G	A	100	PASS	AC=4932;AF=0.984824;AN=5008;NS=2504;DP=19397;EAS_AF=0.9722;AMR_AF=0.9971;AFR_AF=1;EUR_AF=0.9831;SAS_AF=0.9703;AA=A|||;VT=SNP
8	89631735	rs7016567	T	C	100	PASS	AC=2028;AF=0.404952;AN=5008;NS=2504;DP=17967;EAS_AF=0.1974;AMR_AF=0.3098;AFR_AF=0.6815;EUR_AF=0.2793;SAS_AF=0.4417;AA=C|||;VT=SNP
8	89631776	rs78041073	T	A	100	PASS	AC=504;AF=0.100639;AN=5008;NS=2504;DP=17292;EAS_AF=0.0496;AMR_AF=0.0605;AFR_AF=0.1014;EUR_AF=0.0964;SAS_AF=0.1851;AA=T|||;VT=SNP
8	89632054	rs7005593	G	T	100	PASS	AC=1986;AF=0.396565;AN=5008;NS=2504;DP=18945;EAS_AF=0.1627;AMR_AF=0.3084;AFR_AF=0.6815;EUR_AF=0.2744;SAS_AF=0.4407;AA=T|||;VT=SNP
8	89633141	rs77406243	G	A	100	PASS	AC=198;AF=0.0395367;AN=5008;NS=2504;DP=15742;EAS_AF=0.0794;AMR_AF=0.0202;AFR_AF=0.0038;EUR_AF=0.0189;SAS_AF=0.0818;AA=G|||;VT=SNP
8	89633917	rs77810920	G	T	100	PASS	AC=500;AF=0.0998403;AN=5008;NS=2504;DP=15768;EAS_AF=0.0496;AMR_AF=0.0591;AFR_AF=0.1014;EUR_AF=0.0934;SAS_AF=0.1851;AA=G|||;VT=SNP
8	89636965	rs60238256	A	G	100	PASS	AC=611;AF=0.122005;AN=5008;NS=2504;DP=18343;EAS_AF=0.0496;AMR_AF=0.0749;AFR_AF=0.1747;EUR_AF=0.0994;SAS_AF=0.182;AA=A|||;VT=SNP
8	89637919	rs9297524	T	C	100	PASS	AC=2389;AF=0.477037;AN=5008;NS=2504;DP=16230;EAS_AF=0.1974;AMR_AF=0.3588;AFR_AF=0.888;EUR_AF=0.3211;SAS_AF=0.454;AA=C|||;VT=SNP
8	89638956	rs13273005	T	C	100	PASS	AC=4851;AF=0.96865;AN=5008;NS=2504;DP=20225;EAS_AF=0.9732;AMR_AF=0.9813;AFR_AF=0.9486;EUR_AF=0.9821;SAS_AF=0.9683;AA=C|||;VT=SNP
8	89640411	rs57210381	T	G	100	PASS	AC=642;AF=0.128195;AN=5008;NS=2504;DP=19830;EAS_AF=0.0496;AMR_AF=0.0749;AFR_AF=0.1974;EUR_AF=0.1004;SAS_AF=0.182;AA=T|||;VT=SNP
8	89640705	rs4961102	T	C	100	PASS	AC=2454;AF=0.490016;AN=5008;NS=2504;DP=19938;EAS_AF=0.7758;AMR_AF=0.6225;AFR_AF=0.0613;EUR_AF=0.663;SAS_AF=0.5031;AA=T|||;VT=SNP
8	89642694	rs78526361	T	A	100	PASS	AC=271;AF=0.0541134;AN=5008;NS=2504;DP=17665;EAS_AF=0.0258;AMR_AF=0.1167;AFR_AF=0.0083;EUR_AF=0.0626;SAS_AF=0.092;AA=T|||;VT=SNP
8	89643799	rs6986246	T	C	100	PASS	AC=1315;AF=0.26258;AN=5008;NS=2504;DP=15058;EAS_AF=0.1468;AMR_AF=0.2363;AFR_AF=0.4259;EUR_AF=0.1809;SAS_AF=0.2638;AA=T|||;VT=SNP
8	89644431	rs6990941	T	C	100	PASS	AC=1557;AF=0.310903;AN=5008;NS=2504;DP=15656;EAS_AF=0.1468;AMR_AF=0.2464;AFR_AF=0.6036;EUR_AF=0.1809;SAS_AF=0.2638;AA=T|||;VT=SNP
8	89645407	rs34554968	C	T	100	PASS	AC=737;AF=0.147165;AN=5008;NS=2504;DP=16793;EAS_AF=0.1369;AMR_AF=0.2003;AFR_AF=0.0401;EUR_AF=0.175;SAS_AF=0.2362;AA=C|||;VT=SNP
8	89646080	rs12334864	T	C	100	PASS	AC=1314;AF=0.26238;AN=5008;NS=2504;DP=17422;EAS_AF=0.1468;AMR_AF=0.2363;AFR_AF=0.4259;EUR_AF=0.1809;SAS_AF=0.2628;AA=T|||;VT=SNP
8	89647150	rs141437812	C	T	100	PASS	AC=608;AF=0.121406;AN=5008;NS=2504;DP=14167;EAS_AF=0.0496;AMR_AF=0.0735;AFR_AF=0.1755;EUR_AF=0.0964;SAS_AF=0.182;AA=C|||;VT=SNP
8	89648403	rs6987694	G	A	100	PASS	AC=4851;AF=0.96865;AN=5008;NS=2504;DP=18817;EAS_AF=0.9732;AMR_AF=0.9813;AFR_AF=0.9486;EUR_AF=0.9821;SAS_AF=0.9683;AA=A|||;VT=SNP
8	89649177	rs11995369	T	C	100	PASS	AC=1724;AF=0.344249;AN=5008;NS=2504;DP=19936;EAS_AF=0.1468;AMR_AF=0.2824;AFR_AF=0.6755;EUR_AF=0.2207;SAS_AF=0.271;AA=C|||;VT=SNP
8	89649845	rs4584183	T	A	100	PASS	AC=2557;AF=0.510583;AN=5008;NS=2504;DP=19467;EAS_AF=0.8075;AMR_AF=0.6268;AFR_AF=0.1014;EUR_AF=0.666;SAS_AF=0.5153;AA=T|||;VT=SNP
8	89653422	rs71526958	T	G	100	PASS	AC=1273;AF=0.254193;AN=5008;NS=2504;DP=16606;EAS_AF=0.1429;AMR_AF=0.232;AFR_AF=0.4002;EUR_AF=0.1809;SAS_AF=0.2628;AA=T|||;VT=SNP
8	89656832	rs10108421	T	C	100	PASS	AC=4931;AF=0.984625;AN=5008;NS=2504;DP=16030;EAS_AF=0.9732;AMR_AF=0.9971;AFR_AF=1;EUR_AF=0.9831;SAS_AF=0.9683;AA=C|||;VT=SNP
8	89657008	rs76769788	A	G	100	PASS	AC=713;AF=0.142372;AN=5008;NS=2504;DP=17139;EAS_AF=0.0496;AMR_AF=0.0778;AFR_AF=0.2534;EUR_AF=0.0964;SAS_AF=0.181;AA=A|||;VT=SNP
8	89657238	rs11786275	A	C	100	PASS	AC=2469;AF=0.493011;AN=5008;NS=2504;DP=17419;EAS_AF=0.8125;AMR_AF=0.6254;AFR_AF=0.0416;EUR_AF=0.663;SAS_AF=0.5051;AA=A|||;VT=SNP
8	89658050	rs13251450	T	C	100	PASS	AC=2389;AF=0.477037;AN=5008;NS=2504;DP=17688;EAS_AF=0.1935;AMR_AF=0.3588;AFR_AF=0.8911;EUR_AF=0.3211;SAS_AF=0.454;AA=C|||;VT=SNP
8	89659973	rs34138800	A	T	100	PASS	AC=1060;AF=0.211661;AN=5008;NS=2504;DP=18595;EAS_AF=0.1339;AMR_AF=0.2205;AFR_AF=0.2708;EUR_AF=0.1809;SAS_AF=0.2372;AA=a|||;VT=SNP
8	89667120	rs7824999	G	A	100	PASS	AC=2288;AF=0.456869;AN=5008;NS=2504;DP=19913;EAS_AF=0.1558;AMR_AF=0.3545;AFR_AF=0.8533;EUR_AF=0.3141;SAS_AF=0.4509;AA=A|||;VT=SNP
8	89668292	rs57263249	A	G	100	PASS	AC=675;AF=0.134784;AN=5008;NS=2504;DP=17117;EAS_AF=0.0506;AMR_AF=0.0778;AFR_AF=0.2201;EUR_AF=0.1004;SAS_AF=0.182;AA=A|||;VT=SNP
8	89668346	rs13255326	C	G	100	PASS	AC=2330;AF=0.465256;AN=5008;NS=2504;DP=16685;EAS_AF=0.1885;AMR_AF=0.3573;AFR_AF=0.854;EUR_AF=0.3181;SAS_AF=0.453;AA=G|||;VT=SNP
8	89668921	rs4961103	T	C	100	PASS	AC=2540;AF=0.507188;AN=5008;NS=2504;DP=20716;EAS_AF=0.8175;AMR_AF=0.6254;AFR_AF=0.093;EUR_AF=0.663;SAS_AF=0.5031;AA=T|||;VT=SNP
8	89670067	rs7011535	C	A	100	PASS	AC=641;AF=0.127995;AN=5008;NS=2504;DP=19272;EAS_AF=0.0496;AMR_AF=0.0764;AFR_AF=0.2005;EUR_AF=0.0954;SAS_AF=0.181;AA=C|||;VT=SNP
8	89671290	rs35843473	G	A	100	PASS	AC=1226;AF=0.244808;AN=5008;NS=2504;DP=18531;EAS_AF=0.1062;AMR_AF=0.2305;AFR_AF=0.3964;EUR_AF=0.1779;SAS_AF=0.2618;AA=G|||;VT=SNP
8	89672678	rs74547422	T	C	100	PASS	AC=309;AF=0.0617013;AN=5008;NS=2504;DP=16343;EAS_AF=0.0506;AMR_AF=0.0231;AFR_AF=0.056;EUR_AF=0.0626;SAS_AF=0.1074;AA=T|||;VT=SNP
8	89675088	rs12707856	G	C	100	PASS	AC=2323;AF=0.463858;AN=5008;NS=2504;DP=13660;EAS_AF=0.1875;AMR_AF=0.3559;AFR_AF=0.8548;EUR_AF=0.3131;SAS_AF=0.4519;AA=C|||;VT=SNP
8	89675651	rs10755910	T	A	100	PASS	AC=2529;AF=0.504992;AN=5008;NS=2504;DP=15522;EAS_AF=0.7857;AMR_AF=0.6268;AFR_AF=0.0938;EUR_AF=0.669;SAS_AF=0.5164;AA=t|||;VT=SNP
8	89677161	rs13257525	A	G	100	PASS	AC=1052;AF=0.210064;AN=5008;NS=2504;DP=17660;EAS_AF=0.129;AMR_AF=0.2205;AFR_AF=0.2693;EUR_AF=0.1799;SAS_AF=0.2372;AA=A|||;VT=SNP
8	89677959	rs7819189	C	A	100	PASS	AC=2325;AF=0.464257;AN=5008;NS=2504;DP=16193;EAS_AF=0.1875;AMR_AF=0.3559;AFR_AF=0.8555;EUR_AF=0.3131;SAS_AF=0.453;AA=A|||;VT=SNP
8	89678635	rs35716194	C	T	100	PASS	AC=1294;AF=0.258387;AN=5008;NS=2504;DP=14066;EAS_AF=0.1379;AMR_AF=0.2349;AFR_AF=0.4206;EUR_AF=0.1779;SAS_AF=0.2628;AA=C|||;VT=SNP
8	89679613	rs4573324	G	A	100	PASS	AC=2291;AF=0.457468;AN=5008;NS=2504;DP=14015;EAS_AF=0.1558;AMR_AF=0.3545;AFR_AF=0.8555;EUR_AF=0.3131;SAS_AF=0.4519;AA=A|||;VT=SNP
8	89680300	rs35350026	T	C	100	PASS	AC=1051;AF=0.209864;AN=5008;NS=2504;DP=14176;EAS_AF=0.129;AMR_AF=0.2205;AFR_AF=0.27;EUR_AF=0.1779;SAS_AF=0.2372;AA=t|||;VT=SNP
8	89683213	rs4465015	C	G	100	PASS	AC=2358;AF=0.470847;AN=5008;NS=2504;DP=17761;EAS_AF=0.7252;AMR_AF=0.5634;AFR_AF=0.0537;EUR_AF=0.663;SAS_AF=0.5092;AA=C|||;VT=SNP
8	89683220	rs35617699	T	C	100	PASS	AC=1054;AF=0.210463;AN=5008;NS=2504;DP=17769;EAS_AF=0.129;AMR_AF=0.2205;AFR_AF=0.2716;EUR_AF=0.1779;SAS_AF=0.2382;AA=T|||;VT=SNP
8	89685209	rs35642681	A	G	100	PASS	AC=1294;AF=0.258387;AN=5008;NS=2504;DP=17138;EAS_AF=0.1379;AMR_AF=0.2349;AFR_AF=0.4198;EUR_AF=0.1779;SAS_AF=0.2638;AA=A|||;VT=SNP
8	89687020	rs13253774	C	T	100	PASS	AC=742;AF=0.148163;AN=5008;NS=2504;DP=17354;EAS_AF=0.3075;AMR_AF=0.2637;AFR_AF=0.0129;EUR_AF=0.1103;SAS_AF=0.1237;AA=C|||;VT=SNP
8	89687401	rs10955732	C	G	100	PASS	AC=4851;AF=0.96865;AN=5008;NS=2504;DP=18364;EAS_AF=0.9732;AMR_AF=0.9827;AFR_AF=0.9478;EUR_AF=0.9821;SAS_AF=0.9683;AA=G|||;VT=SNP
8	89688146	rs10216617	T	C	100	PASS	AC=4800;AF=0.958466;AN=5008;NS=2504;DP=18536;EAS_AF=0.9732;AMR_AF=0.9813;AFR_AF=0.91;EUR_AF=0.9821;SAS_AF=0.9683;AA=t|||;VT=SNP
8	89691016	rs74584457	T	G	100	PASS	AC=1266;AF=0.252796;AN=5008;NS=2504;DP=21486;EAS_AF=0.1389;AMR_AF=0.2349;AFR_AF=0.4183;EUR_AF=0.1789;SAS_AF=0.2352;AA=T|||;VT=SNP
8	89691500	rs4133095	A	G	100	PASS	AC=631;AF=0.125998;AN=5008;NS=2504;DP=18162;EAS_AF=0.0496;AMR_AF=0.0735;AFR_AF=0.1944;EUR_AF=0.0944;SAS_AF=0.182;AA=A|||;VT=SNP
8	89692244	rs5010008	C	T	100	PASS	AC=2255;AF=0.45028;AN=5008;NS=2504;DP=14922;EAS_AF=0.1558;AMR_AF=0.353;AFR_AF=0.8502;EUR_AF=0.3131;SAS_AF=0.4233;AA=T|||;VT=SNP
8	89694657	rs4592089	A	G	100	PASS	AC=2318;AF=0.462859;AN=5008;NS=2504;DP=14399;EAS_AF=0.1885;AMR_AF=0.3559;AFR_AF=0.8525;EUR_AF=0.3131;SAS_AF=0.4489;AA=G|||;VT=SNP
8	89695009	rs6994772	G	A	100	PASS	AC=2312;AF=0.461661;AN=5008;NS=2504;DP=16669;EAS_AF=0.1885;AMR_AF=0.3559;AFR_AF=0.8442;EUR_AF=0.3171;SAS_AF=0.4499;AA=A|||;VT=SNP
8	89697435	rs6992988	T	C	100	PASS	AC=658;AF=0.13139;AN=5008;NS=2504;DP=9742;EAS_AF=0.0496;AMR_AF=0.0764;AFR_AF=0.2073;EUR_AF=0.0994;SAS_AF=0.1851;AA=T|||;VT=SNP
8	89697654	rs7006598	G	T	100	PASS	AC=657;AF=0.13119;AN=5008;NS=2504;DP=13819;EAS_AF=0.0496;AMR_AF=0.0764;AFR_AF=0.2073;EUR_AF=0.0994;SAS_AF=0.184;AA=G|||;VT=SNP
8	89697847	rs7006971	G	A	100	PASS	AC=2420;AF=0.483227;AN=5008;NS=2504;DP=16516;EAS_AF=0.7579;AMR_AF=0.5591;AFR_AF=0.0567;EUR_AF=0.662;SAS_AF=0.5389;AA=g|||;VT=SNP
8	89705802	rs28783381	T	G	100	PASS	AC=1229;AF=0.245407;AN=5008;NS=2504;DP=17394;EAS_AF=0.1052;AMR_AF=0.2334;AFR_AF=0.4183;EUR_AF=0.1789;SAS_AF=0.2331;AA=t|||;VT=SNP
8	89706496	rs57958712	G	A	100	PASS	AC=605;AF=0.120807;AN=5008;NS=2504;DP=17349;EAS_AF=0.0496;AMR_AF=0.0735;AFR_AF=0.174;EUR_AF=0.0954;SAS_AF=0.182;AA=G|||;VT=SNP
8	89706567	rs11776738	T	C	100	PASS	AC=2556;AF=0.510383;AN=5008;NS=2504;DP=18431;EAS_AF=0.8185;AMR_AF=0.6268;AFR_AF=0.0764;EUR_AF=0.667;SAS_AF=0.5358;AA=T|||;VT=SNP
8	89709001	rs73694838	G	C	100	PASS	AC=615;AF=0.122804;AN=5008;NS=2504;DP=16773;EAS_AF=0.0556;AMR_AF=0.0735;AFR_AF=0.177;EUR_AF=0.0944;SAS_AF=0.183;AA=G|||;VT=SNP
8	89711077	rs41492347	C	T	100	PASS	AC=615;AF=0.122804;AN=5008;NS=2504;DP=16590;EAS_AF=0.0565;AMR_AF=0.0735;AFR_AF=0.1762;EUR_AF=0.0944;SAS_AF=0.183;AA=c|||;VT=SNP
8	89712608	rs111770790	A	C	100	PASS	AC=303;AF=0.0605032;AN=5008;NS=2504;DP=19880;EAS_AF=0.0575;AMR_AF=0.0216;AFR_AF=0.0439;EUR_AF=0.0626;SAS_AF=0.1115;AA=A|||;VT=SNP
8	89713000	rs16886095	G	A	100	PASS	AC=1033;AF=0.20627;AN=5008;NS=2504;DP=16576;EAS_AF=0.0933;AMR_AF=0.2219;AFR_AF=0.2897;EUR_AF=0.174;SAS_AF=0.2321;AA=G|||;VT=SNP
8	89714760	rs35534012	T	C	100	PASS	AC=705;AF=0.140775;AN=5008;NS=2504;DP=17665;EAS_AF=0.125;AMR_AF=0.1988;AFR_AF=0.0265;EUR_AF=0.173;SAS_AF=0.2372;AA=T|||;VT=SNP
8	89715589	rs75555290	A	G	100	PASS	AC=544;AF=0.108626;AN=5008;NS=2504;DP=16670;EAS_AF=0.0546;AMR_AF=0.0677;AFR_AF=0.1233;EUR_AF=0.0984;SAS_AF=0.184;AA=A|||;VT=SNP
8	89716498	rs7826741	A	C	100	PASS	AC=759;AF=0.151558;AN=5008;NS=2504;DP=17312;EAS_AF=0.0933;AMR_AF=0.2017;AFR_AF=0.0908;EUR_AF=0.172;SAS_AF=0.2372;AA=A|||;VT=SNP
8	89716565	rs7842374	G	T	100	PASS	AC=1352;AF=0.269968;AN=5008;NS=2504;DP=17623;EAS_AF=0.127;AMR_AF=0.2349;AFR_AF=0.4932;EUR_AF=0.175;SAS_AF=0.2382;AA=G|||;VT=SNP
8	89716685	rs4358841	A	G	100	PASS	AC=239;AF=0.0477236;AN=5008;NS=2504;DP=17439;EAS_AF=0.0823;AMR_AF=0.0735;AFR_AF=0.0378;EUR_AF=0.0189;SAS_AF=0.0368;AA=A|||;VT=SNP
8	89720993	rs7832582	C	A	100	PASS	AC=296;AF=0.0591054;AN=5008;NS=2504;DP=13452;EAS_AF=0.0536;AMR_AF=0.0231;AFR_AF=0.0454;EUR_AF=0.0586;SAS_AF=0.1094;AA=C|||;VT=SNP
8	89721771	rs7833665	C	T	100	PASS	AC=1071;AF=0.213858;AN=5008;NS=2504;DP=18808;EAS_AF=0.128;AMR_AF=0.2248;AFR_AF=0.2844;EUR_AF=0.175;SAS_AF=0.2393;AA=C|||;VT=SNP
8	89722274	rs7829812	A	G	100	PASS	AC=1082;AF=0.216054;AN=5008;NS=2504;DP=18640;EAS_AF=0.128;AMR_AF=0.2262;AFR_AF=0.292;EUR_AF=0.175;SAS_AF=0.2393;AA=A|||;VT=SNP
8	89722463	rs34919099	T	G	100	PASS	AC=1083;AF=0.216254;AN=5008;NS=2504;DP=19671;EAS_AF=0.128;AMR_AF=0.2262;AFR_AF=0.2927;EUR_AF=0.175;SAS_AF=0.2393;AA=T|||;VT=SNP
8	89723027	rs1391633	G	A	100	PASS	AC=160;AF=0.0319489;AN=5008;NS=2504;DP=20126;EAS_AF=0.0605;AMR_AF=0.0634;AFR_AF=0.0015;EUR_AF=0.0189;SAS_AF=0.0348;AA=G|||;VT=SNP
8	89723391	rs1391632	T	C	100	PASS	AC=279;AF=0.0557109;AN=5008;NS=2504;DP=19504;EAS_AF=0.0923;AMR_AF=0.0764;AFR_AF=0.0575;EUR_AF=0.0189;SAS_AF=0.0389;AA=t|||;VT=SNP
8	89727858	rs16886282	T	C	100	PASS	AC=698;AF=0.139377;AN=5008;NS=2504;DP=15464;EAS_AF=0.0694;AMR_AF=0.0879;AFR_AF=0.2042;EUR_AF=0.1143;SAS_AF=0.1861;AA=T|||;VT=SNP
8	89728582	rs1391631	G	C	100	PASS	AC=2372;AF=0.473642;AN=5008;NS=2504;DP=16982;EAS_AF=0.1815;AMR_AF=0.3746;AFR_AF=0.885;EUR_AF=0.331;SAS_AF=0.4356;AA=C|||;VT=SNP
8	89728916	rs1032645	C	T	100	PASS	AC=2562;AF=0.511581;AN=5008;NS=2504;DP=14111;EAS_AF=0.2173;AMR_AF=0.4496;AFR_AF=0.9123;EUR_AF=0.3509;SAS_AF=0.4826;AA=T|||;VT=SNP
8	89729597	rs1603793	G	A	100	PASS	AC=2560;AF=0.511182;AN=5008;NS=2504;DP=15621;EAS_AF=0.2391;AMR_AF=0.4467;AFR_AF=0.9054;EUR_AF=0.3469;SAS_AF=0.4734;AA=A|||;VT=SNP
8	89731444	rs6990619	C	T	100	PASS	AC=2546;AF=0.508387;AN=5008;NS=2504;DP=17594;EAS_AF=0.2282;AMR_AF=0.4467;AFR_AF=0.9054;EUR_AF=0.3469;SAS_AF=0.4703;AA=T|||;VT=SNP
8	89733061	rs76547211	A	T	100	PASS	AC=682;AF=0.136182;AN=5008;NS=2504;DP=16984;EAS_AF=0.0645;AMR_AF=0.0865;AFR_AF=0.2005;EUR_AF=0.1103;SAS_AF=0.1851;AA=A|||;VT=SNP
8	89733157	rs6992064	A	T	100	PASS	AC=1695;AF=0.338458;AN=5008;NS=2504;DP=16487;EAS_AF=0.128;AMR_AF=0.2867;AFR_AF=0.6846;EUR_AF=0.2167;SAS_AF=0.2495;AA=T|||;VT=SNP
8	89734322	rs55889404	A	G	100	PASS	AC=682;AF=0.136182;AN=5008;NS=2504;DP=15249;EAS_AF=0.0655;AMR_AF=0.0865;AFR_AF=0.1997;EUR_AF=0.1103;SAS_AF=0.1851;AA=A|||;VT=SNP
8	89737196	rs61206386	G	A	100	PASS	AC=617;AF=0.123203;AN=5008;NS=2504;DP=20120;EAS_AF=0.0546;AMR_AF=0.0836;AFR_AF=0.1604;EUR_AF=0.1103;SAS_AF=0.1851;AA=G|||;VT=SNP
8	89738012	rs77216445	A	G	100	PASS	AC=316;AF=0.063099;AN=5008;NS=2504;DP=18181;EAS_AF=0.0913;AMR_AF=0.0821;AFR_AF=0.056;EUR_AF=0.0199;SAS_AF=0.0746;AA=A|||;VT=SNP
8	89738178	rs79520767	A	C	100	PASS	AC=317;AF=0.0632987;AN=5008;NS=2504;DP=16960;EAS_AF=0.0923;AMR_AF=0.0821;AFR_AF=0.056;EUR_AF=0.0199;SAS_AF=0.0746;AA=A|||;VT=SNP
8	89741042	rs71526972	G	T	100	PASS	AC=745;AF=0.148762;AN=5008;NS=2504;DP=17695;EAS_AF=0.128;AMR_AF=0.2046;AFR_AF=0.0537;EUR_AF=0.167;SAS_AF=0.2403;AA=G|||;VT=SNP
8	89741472	rs12680463	G	A	100	PASS	AC=529;AF=0.105631;AN=5008;NS=2504;DP=11588;EAS_AF=0.0734;AMR_AF=0.0749;AFR_AF=0.0825;EUR_AF=0.1113;SAS_AF=0.1861;AA=G|||;VT=SNP
8	89742657	rs13249157	T	C	100	PASS	AC=821;AF=0.163938;AN=5008;NS=2504;DP=18392;EAS_AF=0.13;AMR_AF=0.2061;AFR_AF=0.1074;EUR_AF=0.169;SAS_AF=0.2403;AA=T|||;VT=SNP
8	89744017	rs16886503	A	T	100	PASS	AC=280;AF=0.0559105;AN=5008;NS=2504;DP=16211;EAS_AF=0.0923;AMR_AF=0.0764;AFR_AF=0.0567;EUR_AF=0.0199;SAS_AF=0.0399;AA=A|||;VT=SNP
8	89744076	rs78441884	A	C	100	PASS	AC=329;AF=0.0656949;AN=5008;NS=2504;DP=16276;EAS_AF=0.0734;AMR_AF=0.0245;AFR_AF=0.0499;EUR_AF=0.0636;SAS_AF=0.1104;AA=A|||;VT=SNP
8	89744386	rs6989121	T	G	100	PASS	AC=4327;AF=0.864018;AN=5008;NS=2504;DP=18542;EAS_AF=0.7232;AMR_AF=0.7435;AFR_AF=0.9879;EUR_AF=0.9036;SAS_AF=0.8865;AA=G|||;VT=SNP
8	89744448	rs7002616	G	A	100	PASS	AC=312;AF=0.0623003;AN=5008;NS=2504;DP=19009;EAS_AF=0.0923;AMR_AF=0.0764;AFR_AF=0.056;EUR_AF=0.0199;SAS_AF=0.0736;AA=G|||;VT=SNP
8	89745416	rs1391636	A	G	100	PASS	AC=2393;AF=0.477835;AN=5008;NS=2504;DP=18973;EAS_AF=0.2034;AMR_AF=0.3746;AFR_AF=0.8843;EUR_AF=0.33;SAS_AF=0.4366;AA=G|||;VT=SNP
8	89747751	rs7005935	T	C	100	PASS	AC=2591;AF=0.517372;AN=5008;NS=2504;DP=17057;EAS_AF=0.2192;AMR_AF=0.4496;AFR_AF=0.9433;EUR_AF=0.3479;SAS_AF=0.4714;AA=C|||;VT=SNP
8	89749357	rs1391634	A	T	100	PASS	AC=2320;AF=0.463259;AN=5008;NS=2504;DP=11362;EAS_AF=0.1498;AMR_AF=0.3775;AFR_AF=0.8714;EUR_AF=0.328;SAS_AF=0.4346;AA=A|||;VT=SNP
8	89751478	rs6988907	T	G	100	PASS	AC=2243;AF=0.447883;AN=5008;NS=2504;DP=16682;EAS_AF=0.2897;AMR_AF=0.4265;AFR_AF=0.6051;EUR_AF=0.3439;SAS_AF=0.5204;AA=T|||;VT=SNP
8	89751575	rs78902707	A	G	100	PASS	AC=317;AF=0.0632987;AN=5008;NS=2504;DP=2268;EAS_AF=0.0933;AMR_AF=0.0807;AFR_AF=0.0567;EUR_AF=0.0199;SAS_AF=0.0736;AA=A|||;VT=SNP
8	89752758	rs75620747	A	G	100	PASS	AC=317;AF=0.0632987;AN=5008;NS=2504;DP=17917;EAS_AF=0.0933;AMR_AF=0.0807;AFR_AF=0.0567;EUR_AF=0.0199;SAS_AF=0.0736;AA=A|||;VT=SNP
8	89753457	rs58713311	C	A	100	PASS	AC=893;AF=0.178315;AN=5008;NS=2504;DP=19065;EAS_AF=0.0546;AMR_AF=0.1066;AFR_AF=0.351;EUR_AF=0.1173;SAS_AF=0.1861;AA=C|||;VT=SNP
8	89753984	rs11997183	G	T	100	PASS	AC=788;AF=0.157348;AN=5008;NS=2504;DP=19206;EAS_AF=0.0933;AMR_AF=0.2003;AFR_AF=0.1104;EUR_AF=0.173;SAS_AF=0.2403;AA=G|||;VT=SNP
8	89754060	rs11997212	G	A	100	PASS	AC=1759;AF=0.351238;AN=5008;NS=2504;DP=19791;EAS_AF=0.1468;AMR_AF=0.3415;AFR_AF=0.469;EUR_AF=0.328;SAS_AF=0.4335;AA=G|||;VT=SNP
8	89754636	rs76730111	G	A	100	PASS	AC=338;AF=0.067492;AN=5008;NS=2504;DP=13093;EAS_AF=0.0933;AMR_AF=0.0778;AFR_AF=0.0545;EUR_AF=0.0199;SAS_AF=0.1002;AA=g|||;VT=SNP
8	89754843	rs2133254	C	T	100	PASS	AC=2588;AF=0.516773;AN=5008;NS=2504;DP=16181;EAS_AF=0.2401;AMR_AF=0.4467;AFR_AF=0.9047;EUR_AF=0.3489;SAS_AF=0.5;AA=T|||;VT=SNP
8	89755280	rs12681014	T	C	100	PASS	AC=314;AF=0.0626997;AN=5008;NS=2504;DP=19949;EAS_AF=0.0546;AMR_AF=0.0245;AFR_AF=0.053;EUR_AF=0.0646;SAS_AF=0.1094;AA=T|||;VT=SNP
8	89755607	rs56836889	C	T	100	PASS	AC=1408;AF=0.28115;AN=5008;NS=2504;DP=21539;EAS_AF=0.1468;AMR_AF=0.1902;AFR_AF=0.5401;EUR_AF=0.1342;SAS_AF=0.2853;AA=C|||;VT=SNP
8	89755752	rs60576137	C	A	100	PASS	AC=900;AF=0.179712;AN=5008;NS=2504;DP=19323;EAS_AF=0.0546;AMR_AF=0.1095;AFR_AF=0.3533;EUR_AF=0.1193;SAS_AF=0.1861;AA=T|||;VT=SNP
8	89756631	rs143673246	C	T	100	PASS	AC=1612;AF=0.321885;AN=5008;NS=2504;DP=21280;EAS_AF=0.1468;AMR_AF=0.2061;AFR_AF=0.6815;EUR_AF=0.1392;SAS_AF=0.2863;AA=C|||;VT=SNP
8	89756813	rs4370582	C	G	100	PASS	AC=1606;AF=0.320687;AN=5008;NS=2504;DP=21825;EAS_AF=0.4266;AMR_AF=0.353;AFR_AF=0.0272;EUR_AF=0.5497;SAS_AF=0.3497;AA=C|||;VT=SNP
8	89757219	rs4579573	T	G	100	PASS	AC=864;AF=0.172524;AN=5008;NS=2504;DP=19850;EAS_AF=0.0546;AMR_AF=0.0994;AFR_AF=0.3517;EUR_AF=0.1004;SAS_AF=0.1779;AA=T|||;VT=SNP
8	89757279	rs2088560	C	T	100	PASS	AC=452;AF=0.0902556;AN=5008;NS=2504;DP=21682;EAS_AF=0.0923;AMR_AF=0.0865;AFR_AF=0.1165;EUR_AF=0.0388;SAS_AF=0.1084;AA=C|||;VT=SNP
8	89757688	rs35740326	C	T	100	PASS	AC=731;AF=0.145966;AN=5008;NS=2504;DP=18265;EAS_AF=0.128;AMR_AF=0.196;AFR_AF=0.0499;EUR_AF=0.167;SAS_AF=0.2372;AA=C|||;VT=SNP
8	89757863	rs4314691	C	T	100	PASS	AC=2658;AF=0.530751;AN=5008;NS=2504;DP=16787;EAS_AF=0.2728;AMR_AF=0.4438;AFR_AF=0.9047;EUR_AF=0.3509;SAS_AF=0.5378;AA=C|||;VT=SNP
8	89757866	rs4571771	T	C	100	PASS	AC=2658;AF=0.530751;AN=5008;NS=2504;DP=16869;EAS_AF=0.2728;AMR_AF=0.4438;AFR_AF=0.9047;EUR_AF=0.3509;SAS_AF=0.5378;AA=C|||;VT=SNP
8	89757882	rs55663336	C	T	100	PASS	AC=499;AF=0.0996406;AN=5008;NS=2504;DP=17112;EAS_AF=0.0546;AMR_AF=0.0677;AFR_AF=0.0908;EUR_AF=0.0974;SAS_AF=0.183;AA=C|||;VT=SNP
8	89757916	rs62525851	T	C	100	PASS	AC=346;AF=0.0690895;AN=5008;NS=2504;DP=17161;EAS_AF=0.002;AMR_AF=0.1023;AFR_AF=0.0106;EUR_AF=0.2018;SAS_AF=0.0573;AA=T|||;VT=SNP
8	89758148	rs6993469	A	C	100	PASS	AC=1672;AF=0.333866;AN=5008;NS=2504;DP=15496;EAS_AF=0.1865;AMR_AF=0.3112;AFR_AF=0.5461;EUR_AF=0.2078;SAS_AF=0.3446;AA=a|||;VT=SNP
8	89758786	rs7011842	G	A	100	PASS	AC=2624;AF=0.523962;AN=5008;NS=2504;DP=17498;EAS_AF=0.2411;AMR_AF=0.4424;AFR_AF=0.91;EUR_AF=0.3449;SAS_AF=0.5358;AA=A|||;VT=SNP
8	89759178	rs33999707	T	C	100	PASS	AC=2563;AF=0.511781;AN=5008;NS=2504;DP=15435;EAS_AF=0.2748;AMR_AF=0.4409;AFR_AF=0.8351;EUR_AF=0.3489;SAS_AF=0.5368;AA=C|||;VT=SNP
8	89759297	rs36125431	C	T	100	PASS	AC=790;AF=0.157748;AN=5008;NS=2504;DP=16435;EAS_AF=0.128;AMR_AF=0.1988;AFR_AF=0.0938;EUR_AF=0.167;SAS_AF=0.2362;AA=C|||;VT=SNP
8	89759334	rs34201753	T	C	100	PASS	AC=1786;AF=0.356629;AN=5008;NS=2504;DP=17091;EAS_AF=0.2202;AMR_AF=0.3458;AFR_AF=0.5484;EUR_AF=0.2495;SAS_AF=0.3558;AA=C|||;VT=SNP
8	89759957	rs7008055	T	G	100	PASS	AC=692;AF=0.138179;AN=5008;NS=2504;DP=15118;EAS_AF=0.0923;AMR_AF=0.1066;AFR_AF=0.2859;EUR_AF=0.0408;SAS_AF=0.1084;AA=T|||;VT=SNP
8	89760311	rs7004633	A	G	100	PASS	AC=1589;AF=0.317292;AN=5008;NS=2504;DP=17591;EAS_AF=0.1875;AMR_AF=0.3141;AFR_AF=0.4818;EUR_AF=0.2078;SAS_AF=0.3436;AA=A|||;VT=SNP
8	89760620	rs7005110	A	G	100	PASS	AC=1373;AF=0.274161;AN=5008;NS=2504;DP=17574;EAS_AF=0.1855;AMR_AF=0.2983;AFR_AF=0.3555;EUR_AF=0.2058;SAS_AF=0.3088;AA=A|||;VT=SNP
8	89760929	rs6989651	C	T	100	PASS	AC=1706;AF=0.340655;AN=5008;NS=2504;DP=17986;EAS_AF=0.1865;AMR_AF=0.3429;AFR_AF=0.5469;EUR_AF=0.2455;SAS_AF=0.317;AA=T|||;VT=SNP
8	89761163	rs71526973	T	G	100	PASS	AC=764;AF=0.152556;AN=5008;NS=2504;DP=16498;EAS_AF=0.0972;AMR_AF=0.1988;AFR_AF=0.0976;EUR_AF=0.167;SAS_AF=0.2362;AA=T|||;VT=SNP
8	89761913	rs10090518	G	A	100	PASS	AC=1183;AF=0.236222;AN=5008;NS=2504;DP=18298;EAS_AF=0.0496;AMR_AF=0.1052;AFR_AF=0.6036;EUR_AF=0.0964;SAS_AF=0.1687;AA=A|||;VT=SNP
8	89763009	rs10109897	A	G	100	PASS	AC=2873;AF=0.573682;AN=5008;NS=2504;DP=19216;EAS_AF=0.5595;AMR_AF=0.5836;AFR_AF=0.497;EUR_AF=0.6968;SAS_AF=0.5583;AA=A|||;VT=SNP
8	89763628	rs75740476	G	A	100	PASS	AC=559;AF=0.111621;AN=5008;NS=2504;DP=18491;EAS_AF=0.1696;AMR_AF=0.1585;AFR_AF=0.0461;EUR_AF=0.0686;SAS_AF=0.1513;AA=G|||;VT=SNP
8	89763735	rs6469604	A	G	100	PASS	AC=1284;AF=0.25639;AN=5008;NS=2504;DP=20231;EAS_AF=0.1478;AMR_AF=0.2565;AFR_AF=0.3555;EUR_AF=0.2495;SAS_AF=0.2413;AA=A|||;VT=SNP
8	89763881	rs7010350	G	T	100	PASS	AC=997;AF=0.199081;AN=5008;NS=2504;DP=20299;EAS_AF=0.1438;AMR_AF=0.2104;AFR_AF=0.2171;EUR_AF=0.1998;SAS_AF=0.2229;AA=G|||;VT=SNP
8	89765659	rs79962820	G	A	100	PASS	AC=748;AF=0.149361;AN=5008;NS=2504;DP=11855;EAS_AF=0.124;AMR_AF=0.196;AFR_AF=0.059;EUR_AF=0.1948;SAS_AF=0.2178;AA=G|||;VT=SNP
8	89765889	rs7837094	A	G	100	PASS	AC=554;AF=0.110623;AN=5008;NS=2504;DP=13705;EAS_AF=0.1726;AMR_AF=0.1556;AFR_AF=0.0454;EUR_AF=0.0646;SAS_AF=0.1503;AA=A|||;VT=SNP
8	89765902	rs1498541	A	C	100	PASS	AC=2101;AF=0.419529;AN=5008;NS=2504;DP=13827;EAS_AF=0.4187;AMR_AF=0.3963;AFR_AF=0.3941;EUR_AF=0.5358;SAS_AF=0.3517;AA=A|||;VT=SNP
8	89767398	rs139605874	G	C	100	PASS	AC=493;AF=0.0984425;AN=5008;NS=2504;DP=16028;EAS_AF=0.1657;AMR_AF=0.1513;AFR_AF=0.0068;EUR_AF=0.0646;SAS_AF=0.1503;AA=G|||;VT=SNP
8	89768101	rs1391638	C	T	100	PASS	AC=750;AF=0.14976;AN=5008;NS=2504;DP=17973;EAS_AF=0.126;AMR_AF=0.1974;AFR_AF=0.059;EUR_AF=0.1938;SAS_AF=0.2178;AA=C|||;VT=SNP
8	89769745	rs61040326	A	G	100	PASS	AC=591;AF=0.118011;AN=5008;NS=2504;DP=17504;EAS_AF=0.0486;AMR_AF=0.1037;AFR_AF=0.1929;EUR_AF=0.0686;SAS_AF=0.1493;AA=A|||;VT=SNP
8	89771526	rs987976	G	A	100	PASS	AC=2770;AF=0.553115;AN=5008;NS=2504;DP=17385;EAS_AF=0.5556;AMR_AF=0.5576;AFR_AF=0.5106;EUR_AF=0.6491;SAS_AF=0.5061;AA=A|||;VT=SNP
8	89772613	rs9297542	T	C	100	PASS	AC=3635;AF=0.725839;AN=5008;NS=2504;DP=18011;EAS_AF=0.6835;AMR_AF=0.768;AFR_AF=0.6415;EUR_AF=0.835;SAS_AF=0.7413;AA=C|||;VT=SNP
8	89773651	rs1353739	A	C	100	PASS	AC=3638;AF=0.726438;AN=5008;NS=2504;DP=18772;EAS_AF=0.6875;AMR_AF=0.768;AFR_AF=0.6407;EUR_AF=0.835;SAS_AF=0.7413;AA=C|||;VT=SNP
8	89774351	rs968030	T	C	100	PASS	AC=4482;AF=0.894968;AN=5008;NS=2504;DP=14285;EAS_AF=0.755;AMR_AF=0.9222;AFR_AF=0.9788;EUR_AF=0.9185;SAS_AF=0.8824;AA=C|||;VT=SNP
8	89777408	rs17674305	A	G	100	PASS	AC=797;AF=0.159145;AN=5008;NS=2504;DP=16257;EAS_AF=0.1538;AMR_AF=0.2003;AFR_AF=0.0613;EUR_AF=0.1849;SAS_AF=0.2413;AA=A|||;VT=SNP
8	89779411	rs75799340	A	G	100	PASS	AC=505;AF=0.100839;AN=5008;NS=2504;DP=17026;EAS_AF=0.1696;AMR_AF=0.1427;AFR_AF=0.0129;EUR_AF=0.0676;SAS_AF=0.1534;AA=A|||;VT=SNP
8	89779749	rs78968390	A	C	100	PASS	AC=229;AF=0.0457268;AN=5008;NS=2504;DP=15644;EAS_AF=0.0387;AMR_AF=0.0245;AFR_AF=0.0287;EUR_AF=0.0616;SAS_AF=0.0746;AA=A|||;VT=SNP
8	89780272	rs7826753	G	C	100	PASS	AC=1989;AF=0.397165;AN=5008;NS=2504;DP=13603;EAS_AF=0.4048;AMR_AF=0.3718;AFR_AF=0.3419;EUR_AF=0.5368;SAS_AF=0.3384;AA=G|||;VT=SNP
8	89780482	rs13281810	G	A	100	PASS	AC=1317;AF=0.262979;AN=5008;NS=2504;DP=15803;EAS_AF=0.3105;AMR_AF=0.3271;AFR_AF=0.0303;EUR_AF=0.4791;SAS_AF=0.2607;AA=G|||;VT=SNP
8	89782058	rs4395932	T	A	100	PASS	AC=772;AF=0.154153;AN=5008;NS=2504;DP=19102;EAS_AF=0.1399;AMR_AF=0.1945;AFR_AF=0.0635;EUR_AF=0.1789;SAS_AF=0.2372;AA=T|||;VT=SNP
8	89783303	rs1846332	T	C	100	PASS	AC=2856;AF=0.570288;AN=5008;NS=2504;DP=18184;EAS_AF=0.5417;AMR_AF=0.5663;AFR_AF=0.5825;EUR_AF=0.6511;SAS_AF=0.5031;AA=C|||;VT=SNP
8	89783455	rs72660643	A	G	100	PASS	AC=847;AF=0.169129;AN=5008;NS=2504;DP=18306;EAS_AF=0.0813;AMR_AF=0.1585;AFR_AF=0.3238;EUR_AF=0.0835;SAS_AF=0.1462;AA=A|||;VT=SNP
```
