## Supplementary material for "Characterization of shared and ancestry-specific signals driving complex traits using multi-ancestry fine-mapping": mesusieoutput

```
                 eur          afr      eur_afr
   [1,] 0.0002670781 0.0002594781 6.939248e-05
   [2,] 0.0002173619 0.0002897448 6.192165e-05
   [3,] 0.0002223410 0.0002483085 9.663534e-05
   [4,] 0.0002082311 0.0002292207 6.675521e-05
   [5,] 0.0002108241 0.0002435986 8.490657e-05
   [6,] 0.0002146538 0.0002482024 9.238196e-05
   [7,] 0.0003409318 0.0002531605 7.769276e-05
   [8,] 0.0003793630 0.0002225308 9.560067e-05
   [9,] 0.0003226934 0.0002265327 7.953022e-05
  [10,] 0.0003950218 0.0002275082 1.272653e-04
  [11,] 0.0001899624 0.0002749447 4.520591e-05
  [12,] 0.0002302162 0.0002463840 7.232185e-05
  [13,] 0.0002098021 0.0002672212 9.528977e-05
  [14,] 0.0001646617 0.0002649047 6.687734e-05
  [15,] 0.0002889036 0.0002535077 6.829615e-05
  [16,] 0.0006380072 0.0002106445 1.220826e-04
  [17,] 0.0002861722 0.0003112646 6.638137e-05
  [18,] 0.0002882260 0.0003049680 6.621792e-05
  [19,] 0.0001881444 0.0002854684 8.886491e-05
  [20,] 0.0003557315 0.0002494418 8.092821e-05
  [21,] 0.0002002287 0.0002421957 8.181348e-05
  [22,] 0.0001832106 0.0002407954 7.221865e-05
  [23,] 0.0002231656 0.0002973824 1.195497e-04
  [24,] 0.0001929428 0.0002304168 6.078231e-05
  [25,] 0.0002335635 0.0002040593 6.314204e-05
  [26,] 0.0002036594 0.0002817466 9.081259e-05
  [27,] 0.0002267705 0.0002419577 7.094630e-05
  [28,] 0.0002224037 0.0002430589 6.883176e-05
  [29,] 0.0001954151 0.0002752229 9.064894e-05
  [30,] 0.0001755009 0.0002732437 7.644878e-05
  [31,] 0.0002016440 0.0002707840 9.316915e-05
  [32,] 0.0001984812 0.0002766562 9.360494e-05
  [33,] 0.0002047751 0.0002314648 6.611008e-05
  [34,] 0.0002237927 0.0002427197 6.945989e-05
  [35,] 0.0001785714 0.0002582503 7.386525e-05
  [36,] 0.0006286400 0.0002168935 1.061053e-04
  [37,] 0.0001498466 0.0002207081 5.039129e-05
  [38,] 0.0002225152 0.0002243959 7.075667e-05
  [39,] 0.0002142438 0.0002096225 5.688369e-05
  [40,] 0.0004915135 0.0002658118 2.953880e-04
  [41,] 0.0001781367 0.0002687429 7.706141e-05
  [42,] 0.0002921181 0.0002272718 9.264176e-05
  [43,] 0.0001749097 0.0002340380 6.608473e-05
  [44,] 0.0001734280 0.0002717818 7.460828e-05
  [45,] 0.0002852317 0.0002252048 9.668668e-05
  [46,] 0.0002832514 0.0002154274 9.100724e-05
  [47,] 0.0001925607 0.0002761334 8.903633e-05
  [48,] 0.0002640926 0.0002780352 1.417681e-04
  [49,] 0.0006066040 0.0002220302 1.549320e-04
  [50,] 0.0004658945 0.0002304330 1.106972e-04
  [51,] 0.0004102549 0.0003724816 5.684686e-05
  [52,] 0.0001746287 0.0002451899 5.001263e-05
  [53,] 0.0001614825 0.0002044528 4.878486e-05
  [54,] 0.0002390968 0.0002326741 5.530531e-05
  [55,] 0.0001674390 0.0002229407 4.646078e-05
  [56,] 0.0002169777 0.0003009671 4.551771e-05
  [57,] 0.0001958684 0.0002070937 6.452630e-05
  [58,] 0.0002319752 0.0002447127 6.892470e-05
  [59,] 0.0001885835 0.0002051878 6.101745e-05
  [60,] 0.0001890088 0.0001987622 5.419743e-05
  [61,] 0.0002637405 0.0002408407 6.261267e-05
  [62,] 0.0001941025 0.0002000278 5.440423e-05
  [63,] 0.0001973428 0.0002025375 6.205534e-05
  [64,] 0.0001866667 0.0002091979 5.022090e-05
  [65,] 0.0001737216 0.0002342687 5.711674e-05
  [66,] 0.0001975551 0.0002020076 6.170922e-05
  [67,] 0.0002719521 0.0002089019 6.364564e-05
  [68,] 0.0002522505 0.0002346556 6.047386e-05
  [69,] 0.0001755257 0.0001996186 5.124121e-05
  [70,] 0.0001714687 0.0002147222 4.708039e-05
  [71,] 0.0001679537 0.0002000897 4.909832e-05
  [72,] 0.0001694252 0.0001998903 4.955202e-05
  [73,] 0.0002580299 0.0002182654 7.167767e-05
  [74,] 0.0002457510 0.0004264480 5.727095e-05
  [75,] 0.0002050911 0.0002204208 5.418279e-05
  [76,] 0.0001958054 0.0002034638 6.230967e-05
  [77,] 0.0002453340 0.0002466793 7.741749e-05
  [78,] 0.0002507236 0.0002388373 5.680211e-05
  [79,] 0.0001694709 0.0002031410 4.770033e-05
  [80,] 0.0002529689 0.0002294072 6.158267e-05
  [81,] 0.0001677665 0.0002004529 5.094156e-05
  [82,] 0.0002092973 0.0002611679 5.944675e-05
  [83,] 0.0001672389 0.0002474624 4.677728e-05
  [84,] 0.0001655489 0.0002126321 4.660268e-05
  [85,] 0.0001687040 0.0002115409 4.681791e-05
  [86,] 0.0001494897 0.0002316545 4.841657e-05
  [87,] 0.0002020839 0.0002688834 8.015163e-05
  [88,] 0.0001603043 0.0002151501 5.035476e-05
  [89,] 0.0002764671 0.0002199896 9.351927e-05
  [90,] 0.0002292280 0.0002415603 8.620475e-05
  [91,] 0.0001949104 0.0002137641 6.335345e-05
  [92,] 0.0002809000 0.0003367911 2.000710e-04
  [93,] 0.0002515105 0.0002420268 9.641141e-05
  [94,] 0.0003298460 0.0003014600 2.152266e-04
  [95,] 0.0001973478 0.0002040199 5.885288e-05
  [96,] 0.0001862155 0.0002449748 5.896853e-05
  [97,] 0.0003837334 0.0003141720 2.788571e-04
  [98,] 0.0003260117 0.0002404222 1.290889e-04
  [99,] 0.0002965400 0.0002407493 1.144887e-04
 [100,] 0.0002379780 0.0002297123 7.549357e-05
 [101,] 0.0002832027 0.0002412275 1.094553e-04
 [102,] 0.0002445072 0.0003551088 1.528015e-04
 [103,] 0.0002854323 0.0002417294 1.111025e-04
 [104,] 0.0003100002 0.0002386242 1.183569e-04
 [105,] 0.0003889733 0.0002945510 2.588571e-04
 [106,] 0.0004278331 0.0004144389 4.666426e-04
 [107,] 0.0004091102 0.0002916708 2.715678e-04
 [108,] 0.0009507448 0.0004953599 1.588433e-03
 [109,] 0.0003706804 0.0004725477 4.456664e-04
 [110,] 0.0003207290 0.0003320996 2.345920e-04
 [111,] 0.0001927840 0.0002336566 6.205014e-05
 [112,] 0.0001972973 0.0002072682 6.252806e-05
 [113,] 0.0003501789 0.0002325650 1.411965e-04
 [114,] 0.0003362113 0.0002255991 1.199714e-04
 [115,] 0.0002961845 0.0002465085 1.216370e-04
 [116,] 0.0002532494 0.0002443772 9.946023e-05
 [117,] 0.0002899520 0.0002218969 8.542831e-05
 [118,] 0.0001920891 0.0002339467 6.171500e-05
 [119,] 0.0003372997 0.0004114113 3.270695e-04
 [120,] 0.0002709110 0.0002397497 1.031320e-04
 [121,] 0.0002583583 0.0002419510 9.919587e-05
 [122,] 0.0002448690 0.0002303840 7.810832e-05
 [123,] 0.0002057459 0.0002184317 6.284280e-05
 [124,] 0.0001928952 0.0002388444 6.341274e-05
 [125,] 0.0003654424 0.0005630929 5.105042e-04
 [126,] 0.0003399005 0.0002729668 1.923816e-04
 [127,] 0.0002277105 0.0002044772 6.876275e-05
 [128,] 0.0002904941 0.0002470678 1.228453e-04
 [129,] 0.0010826566 0.0007361642 3.048622e-03
 [130,] 0.0002413040 0.0002228401 7.809886e-05
 [131,] 0.0003059575 0.0002043254 9.511681e-05
 [132,] 0.0003441909 0.0001999773 8.350248e-05
 [133,] 0.0003725953 0.0001996590 9.032576e-05
 [134,] 0.0003377377 0.0001992545 8.581437e-05
 [135,] 0.0002483104 0.0002411550 9.399630e-05
 [136,] 0.0002454639 0.0002164183 6.758402e-05
 [137,] 0.0001898816 0.0002472945 6.998036e-05
 [138,] 0.0003273591 0.0002403861 1.068318e-04
 [139,] 0.0002364745 0.0002151630 6.627202e-05
 [140,] 0.0006162235 0.0002839823 4.043539e-04
 [141,] 0.0003956515 0.0002302993 8.282961e-05
 [142,] 0.0002513189 0.0002378629 8.749171e-05
 [143,] 0.0002439028 0.0003278603 1.511836e-04
 [144,] 0.0002401754 0.0002394856 8.361523e-05
 [145,] 0.0003859577 0.0002306402 8.137564e-05
 [146,] 0.0002130455 0.0002366219 7.311737e-05
 [147,] 0.0002455721 0.0002129472 7.152208e-05
 [148,] 0.0004607386 0.0002442659 1.513980e-04
 [149,] 0.0002719422 0.0002396842 9.616497e-05
 [150,] 0.0002900868 0.0002875310 1.614774e-04
 [151,] 0.0002595386 0.0002416537 9.455271e-05
 [152,] 0.0002619924 0.0002801872 1.362742e-04
 [153,] 0.0002735130 0.0002888990 1.520630e-04
 [154,] 0.0002679434 0.0002770745 1.385470e-04
 [155,] 0.0002428471 0.0002146195 6.791461e-05
 [156,] 0.0004330933 0.0002471114 8.281760e-05
 [157,] 0.0004925704 0.0002437896 1.241877e-04
 [158,] 0.0005430167 0.0002459651 2.551338e-04
 [159,] 0.0003324560 0.0002467780 1.472268e-04
 [160,] 0.0002439328 0.0002158507 6.795911e-05
 [161,] 0.0003813076 0.0002419891 1.641766e-04
 [162,] 0.0003804569 0.0002484251 1.747137e-04
 [163,] 0.0003766070 0.0002418181 1.019952e-04
 [164,] 0.0004154176 0.0002406531 1.145693e-04
 [165,] 0.0002799176 0.0002903614 1.591524e-04
 [166,] 0.0003563455 0.0002474619 7.316616e-05
 [167,] 0.0002945579 0.0002541436 1.359260e-04
 [168,] 0.0002843208 0.0002586823 1.300249e-04
 [169,] 0.0003150766 0.0002572004 1.501481e-04
 [170,] 0.0003795923 0.0002404852 1.063526e-04
 [171,] 0.0002395128 0.0002506701 8.161302e-05
 [172,] 0.0003920519 0.0002391470 1.156293e-04
 [173,] 0.0002802866 0.0002397536 9.995501e-05
 [174,] 0.0002558880 0.0002412449 9.177128e-05
 [175,] 0.0002943446 0.0002589310 1.400669e-04
 [176,] 0.0002394858 0.0002525458 8.206586e-05
 [177,] 0.0002799094 0.0002407280 1.017457e-04
 [178,] 0.0002668198 0.0002409584 9.555772e-05
 [179,] 0.0002370131 0.0002182670 7.509883e-05
 [180,] 0.0003447724 0.0002534927 1.624486e-04
 [181,] 0.0003997916 0.0002402314 1.118243e-04
 [182,] 0.0002318047 0.0002447508 8.780263e-05
 [183,] 0.0003348274 0.0002072951 1.086469e-04
 [184,] 0.0003223403 0.0002528294 1.493770e-04
 [185,] 0.0003163387 0.0002539606 1.473841e-04
 [186,] 0.0003256885 0.0002526482 1.509819e-04
 [187,] 0.0003311044 0.0003334374 2.383999e-04
 [188,] 0.0002477870 0.0001995934 6.491594e-05
 [189,] 0.0002374990 0.0002180344 7.527602e-05
 [190,] 0.0002796383 0.0002401159 9.882293e-05
 [191,] 0.0002706882 0.0002410309 9.720457e-05
 [192,] 0.0004182103 0.0002387483 1.272758e-04
 [193,] 0.0004131269 0.0002401119 1.155758e-04
 [194,] 0.0002473294 0.0002403318 8.693552e-05
 [195,] 0.0003255196 0.0002520877 1.501818e-04
 [196,] 0.0002189122 0.0002452946 8.248132e-05
 [197,] 0.0003152983 0.0002390779 1.357930e-04
 [198,] 0.0002007001 0.0002479085 6.379638e-05
 [199,] 0.0003979423 0.0002400405 1.119100e-04
 [200,] 0.0002353205 0.0002172982 7.359168e-05
 [201,] 0.0002482017 0.0002416301 8.926221e-05
 [202,] 0.0001738114 0.0002317399 6.301759e-05
 [203,] 0.0002379283 0.0002265317 7.997887e-05
 [204,] 0.0002519180 0.0002406143 8.914215e-05
 [205,] 0.0003594751 0.0002592639 1.788567e-04
 [206,] 0.0001718889 0.0002321139 6.443571e-05
 [207,] 0.0002326738 0.0002448678 7.552241e-05
 [208,] 0.0002648297 0.0002410953 9.507611e-05
 [209,] 0.0004310478 0.0002399359 1.204187e-04
 [210,] 0.0002275607 0.0002425611 7.857756e-05
 [211,] 0.0004702877 0.0002369806 1.791270e-04
 [212,] 0.0001623626 0.0002270380 5.620792e-05
 [213,] 0.0002906364 0.0002278251 1.105202e-04
 [214,] 0.0001823786 0.0002362830 6.846243e-05
 [215,] 0.0002069887 0.0002192905 6.305149e-05
 [216,] 0.0002092171 0.0002202938 6.282121e-05
 [217,] 0.0004803045 0.0002096795 8.593503e-05
 [218,] 0.0002351850 0.0002178003 7.005916e-05
 [219,] 0.0001500063 0.0002088094 4.689884e-05
 [220,] 0.0005474177 0.0002176650 1.679763e-04
 [221,] 0.0001518364 0.0002147871 4.953934e-05
 [222,] 0.0005030609 0.0002166541 8.290109e-05
 [223,] 0.0002228314 0.0002207102 6.876635e-05
 [224,] 0.0002129103 0.0002392002 6.305235e-05
 [225,] 0.0001503193 0.0002136463 4.726594e-05
 [226,] 0.0002400756 0.0002332330 7.477552e-05
 [227,] 0.0002154947 0.0002438113 6.301316e-05
 [228,] 0.0002567868 0.0002229595 7.364421e-05
 [229,] 0.0002107507 0.0002432601 6.220406e-05
 [230,] 0.0002035732 0.0002424257 6.108481e-05
 [231,] 0.0002057827 0.0002427390 6.135179e-05
 [232,] 0.0005550863 0.0002144285 8.977985e-05
 [233,] 0.0002059662 0.0002204457 6.174553e-05
 [234,] 0.0002016267 0.0002193738 6.186253e-05
 [235,] 0.0001986651 0.0002411608 6.043297e-05
 [236,] 0.0001503853 0.0002158688 4.763964e-05
 [237,] 0.0001776000 0.0002462690 4.978271e-05
 [238,] 0.0001502653 0.0002160250 4.741195e-05
 [239,] 0.0004800365 0.0002284678 1.640592e-04
 [240,] 0.0001502060 0.0002175775 4.737173e-05
 [241,] 0.0001501920 0.0002169320 4.745265e-05
 [242,] 0.0002424692 0.0002296365 7.684678e-05
 [243,] 0.0002067271 0.0002427075 6.160531e-05
 [244,] 0.0001505432 0.0002311555 5.052378e-05
 [245,] 0.0001503737 0.0002133452 4.766109e-05
 [246,] 0.0001501163 0.0002112810 4.711916e-05
 [247,] 0.0002410873 0.0002269540 8.991601e-05
 [248,] 0.0001495187 0.0002023927 4.621546e-05
 [249,] 0.0001519640 0.0002035983 4.717101e-05
 [250,] 0.0001871840 0.0002501883 5.134967e-05
 [251,] 0.0002097348 0.0002437808 4.880410e-05
 [252,] 0.0002357011 0.0002388914 8.322433e-05
 [253,] 0.0002288116 0.0002204979 7.219053e-05
 [254,] 0.0002293598 0.0002496959 8.919055e-05
 [255,] 0.0002009794 0.0002170255 4.994864e-05
 [256,] 0.0002272119 0.0002505556 8.885584e-05
 [257,] 0.0002025122 0.0002120957 5.105606e-05
 [258,] 0.0001494131 0.0002387989 5.112362e-05
 [259,] 0.0002062045 0.0002155866 6.177227e-05
 [260,] 0.0001820006 0.0002703611 5.036475e-05
 [261,] 0.0001749345 0.0002549799 4.950131e-05
 [262,] 0.0001718284 0.0002541606 6.073205e-05
 [263,] 0.0001902159 0.0003125600 4.711167e-05
 [264,] 0.0001916013 0.0002468047 7.095525e-05
 [265,] 0.0001493009 0.0002100054 4.634561e-05
 [266,] 0.0001824647 0.0002613320 5.039241e-05
 [267,] 0.0001860606 0.0002479008 5.033667e-05
 [268,] 0.0001495779 0.0002135892 4.748821e-05
 [269,] 0.0001503197 0.0002131823 4.791290e-05
 [270,] 0.0001487865 0.0002099493 4.656068e-05
 [271,] 0.0001834431 0.0002234703 4.727584e-05
 [272,] 0.0002003177 0.0002277992 6.978657e-05
 [273,] 0.0001764385 0.0002613841 4.820039e-05
 [274,] 0.0001844563 0.0002546434 4.649686e-05
 [275,] 0.0001829000 0.0002427788 4.681264e-05
 [276,] 0.0004389658 0.0002452230 1.406401e-04
 [277,] 0.0001782994 0.0002491800 4.663068e-05
 [278,] 0.0001717816 0.0002512225 4.910781e-05
 [279,] 0.0001686822 0.0002616673 4.935623e-05
 [280,] 0.0001837537 0.0002848453 4.986621e-05
 [281,] 0.0003131732 0.0002178355 7.576452e-05
 [282,] 0.0001946516 0.0003471048 4.742834e-05
 [283,] 0.0002606501 0.0002196148 6.409492e-05
 [284,] 0.0002263496 0.0002140987 5.947596e-05
 [285,] 0.0001978885 0.0002527032 7.801151e-05
 [286,] 0.0001897386 0.0002514894 7.307460e-05
 [287,] 0.0001928162 0.0002568931 7.683235e-05
 [288,] 0.0001889561 0.0002659880 5.076249e-05
 [289,] 0.0002696848 0.0002208408 6.501989e-05
 [290,] 0.0001860238 0.0002577212 7.328235e-05
 [291,] 0.0002347811 0.0002235371 5.425691e-05
 [292,] 0.0002338552 0.0002231513 5.421939e-05
 [293,] 0.0001857056 0.0002209440 5.730120e-05
 [294,] 0.0002490068 0.0002206378 5.716894e-05
 [295,] 0.0001887010 0.0002533648 4.705483e-05
 [296,] 0.0001876414 0.0002333926 6.854254e-05
 [297,] 0.0002066734 0.0002187338 7.263967e-05
 [298,] 0.0001920752 0.0002726732 5.042709e-05
 [299,] 0.0001991104 0.0002281895 4.826664e-05
 [300,] 0.0002321930 0.0002340625 6.969949e-05
 [301,] 0.0001967824 0.0002505482 7.638127e-05
 [302,] 0.0003031689 0.0001986983 7.747114e-05
 [303,] 0.0002532697 0.0002053098 6.283966e-05
 [304,] 0.0001933145 0.0002219620 6.394277e-05
 [305,] 0.0001939818 0.0002572764 7.759532e-05
 [306,] 0.0002142299 0.0002397908 4.871604e-05
 [307,] 0.0001895533 0.0002470179 7.266530e-05
 [308,] 0.0001936598 0.0002160597 6.570735e-05
 [309,] 0.0001802448 0.0002462835 6.739569e-05
 [310,] 0.0002464323 0.0002179076 6.256383e-05
 [311,] 0.0001884001 0.0002090612 6.017012e-05
 [312,] 0.0001886105 0.0002091916 6.031859e-05
 [313,] 0.0001836744 0.0002602233 7.268616e-05
 [314,] 0.0001818350 0.0002176462 4.781746e-05
 [315,] 0.0002094987 0.0002502462 7.969437e-05
 [316,] 0.0002370381 0.0002136936 7.918579e-05
 [317,] 0.0001919061 0.0002021893 5.909475e-05
 [318,] 0.0002197849 0.0002391002 7.373124e-05
 [319,] 0.0001666488 0.0002390937 4.652993e-05
 [320,] 0.0002498789 0.0002036609 7.804280e-05
 [321,] 0.0002294602 0.0002063079 7.470120e-05
 [322,] 0.0002400913 0.0002073808 7.930462e-05
 [323,] 0.0002155089 0.0002073074 7.047879e-05
 [324,] 0.0001901936 0.0002151441 5.590849e-05
 [325,] 0.0002170158 0.0002165969 6.077973e-05
 [326,] 0.0002345394 0.0004472677 2.010686e-04
 [327,] 0.0002195532 0.0002463328 8.428906e-05
 [328,] 0.0002216934 0.0003020179 9.708991e-05
 [329,] 0.0002225205 0.0003017096 9.861271e-05
 [330,] 0.0002039175 0.0002048486 6.722596e-05
 [331,] 0.0002059027 0.0001995887 6.272554e-05
 [332,] 0.0003339274 0.0002737572 1.936381e-04
 [333,] 0.0001908785 0.0002168319 5.631130e-05
 [334,] 0.0001915228 0.0002748104 5.055917e-05
 [335,] 0.0001956753 0.0002703449 5.098250e-05
 [336,] 0.0002217347 0.0003039245 9.769173e-05
 [337,] 0.0001913866 0.0002727956 5.061518e-05
 [338,] 0.0002236486 0.0002886077 9.659170e-05
 [339,] 0.0001945455 0.0002785314 5.063200e-05
 [340,] 0.0001934181 0.0002889425 5.036346e-05
 [341,] 0.0001962089 0.0001989734 5.907441e-05
 [342,] 0.0001953380 0.0002783336 5.068766e-05
 [343,] 0.0001957759 0.0002764563 5.081439e-05
 [344,] 0.0002222727 0.0002929024 9.546875e-05
 [345,] 0.0002471362 0.0002108123 8.735026e-05
 [346,] 0.0002219357 0.0002927276 9.474950e-05
 [347,] 0.0002043853 0.0002024816 6.542536e-05
 [348,] 0.0002016784 0.0002687314 5.155757e-05
 [349,] 0.0002202589 0.0002598313 8.151816e-05
 [350,] 0.0002020221 0.0001994707 6.144859e-05
 [351,] 0.0002225855 0.0002903677 9.526521e-05
 [352,] 0.0002200021 0.0002663983 8.248587e-05
 [353,] 0.0002191652 0.0002639980 7.903693e-05
 [354,] 0.0002198885 0.0002676571 8.250880e-05
 [355,] 0.0002221264 0.0002910663 9.462543e-05
 [356,] 0.0001952993 0.0001991761 5.909470e-05
 [357,] 0.0001948204 0.0001993941 5.925971e-05
 [358,] 0.0002152004 0.0003538727 1.315241e-04
 [359,] 0.0002198969 0.0002456783 7.669777e-05
 [360,] 0.0001510972 0.0002029154 4.558339e-05
 [361,] 0.0001975925 0.0002515867 5.238103e-05
 [362,] 0.0001974043 0.0002789074 5.083099e-05
 [363,] 0.0001475243 0.0002345992 4.749452e-05
 [364,] 0.0002047123 0.0002171622 5.905252e-05
 [365,] 0.0001924812 0.0002805354 5.048531e-05
 [366,] 0.0002200051 0.0002375197 7.442573e-05
 [367,] 0.0001965358 0.0002166993 5.754444e-05
 [368,] 0.0002072085 0.0004450111 1.626896e-04
 [369,] 0.0002669829 0.0002329055 9.483351e-05
 [370,] 0.0001910680 0.0002623240 5.112259e-05
 [371,] 0.0002224854 0.0002745553 8.990420e-05
 [372,] 0.0002024488 0.0002194047 5.731517e-05
 [373,] 0.0002531903 0.0002448278 9.840293e-05
 [374,] 0.0002226346 0.0002750780 9.033289e-05
 [375,] 0.0002024220 0.0002686409 5.162067e-05
 [376,] 0.0002074099 0.0002223718 5.707110e-05
 [377,] 0.0001947263 0.0002777394 5.071128e-05
 [378,] 0.0001938472 0.0002793752 5.066624e-05
 [379,] 0.0001996745 0.0002585223 5.207215e-05
 [380,] 0.0001947429 0.0002171781 5.676666e-05
 [381,] 0.0001929869 0.0002178373 5.601548e-05
 [382,] 0.0002034035 0.0002766048 5.137839e-05
 [383,] 0.0002436964 0.0002392367 8.733575e-05
 [384,] 0.0001979916 0.0002179067 5.700731e-05
 [385,] 0.0002284666 0.0002430686 8.596543e-05
 [386,] 0.0002087436 0.0002660647 5.244323e-05
 [387,] 0.0002085612 0.0002679908 5.228901e-05
 [388,] 0.0003104813 0.0002549148 1.558946e-04
 [389,] 0.0002293103 0.0002989036 1.106622e-04
 [390,] 0.0002240192 0.0003026667 1.018933e-04
 [391,] 0.0002490432 0.0002665387 5.658514e-05
 [392,] 0.0002021732 0.0002919387 9.773768e-05
 [393,] 0.0002382822 0.0002680906 5.523565e-05
 [394,] 0.0002343834 0.0002461785 6.384727e-05
 [395,] 0.0003637455 0.0002319501 1.121289e-04
 [396,] 0.0001788140 0.0002420468 4.756209e-05
 [397,] 0.0002360124 0.0002668371 5.515015e-05
 [398,] 0.0001677278 0.0002857477 4.987023e-05
 [399,] 0.0002579467 0.0003060744 1.457912e-04
 [400,] 0.0002295502 0.0002670035 5.443961e-05
 [401,] 0.0002370137 0.0002712835 5.483456e-05
 [402,] 0.0002346008 0.0002695853 5.473435e-05
 [403,] 0.0002361747 0.0002694518 5.491163e-05
 [404,] 0.0001740367 0.0002879601 4.876805e-05
 [405,] 0.0002115787 0.0002502073 5.430913e-05
 [406,] 0.0002038760 0.0002548035 5.264243e-05
 [407,] 0.0002053993 0.0002502224 5.225400e-05
 [408,] 0.0003367573 0.0002310363 6.077839e-05
 [409,] 0.0001636678 0.0002204737 5.749369e-05
 [410,] 0.0002597029 0.0002426799 8.431611e-05
 [411,] 0.0003591991 0.0002337454 1.006275e-04
 [412,] 0.0001838106 0.0002103279 5.349334e-05
 [413,] 0.0001804473 0.0002107658 5.243766e-05
 [414,] 0.0002193963 0.0005016968 1.202603e-04
 [415,] 0.0001678163 0.0002217468 5.956138e-05
 [416,] 0.0001760480 0.0002114417 4.854581e-05
 [417,] 0.0002948756 0.0002874917 5.568151e-05
 [418,] 0.0003221772 0.0002594345 1.681095e-04
 [419,] 0.0001997552 0.0004972117 1.572873e-04
 [420,] 0.0001985198 0.0002562350 7.519319e-05
 [421,] 0.0001548756 0.0003008485 6.138147e-05
 [422,] 0.0001638376 0.0002372417 6.306327e-05
 [423,] 0.0001934462 0.0002517462 7.030134e-05
 [424,] 0.0001907218 0.0002158567 5.481647e-05
 [425,] 0.0001905632 0.0002033286 5.535519e-05
 [426,] 0.0002112564 0.0002478176 8.951182e-05
 [427,] 0.0002111106 0.0002067311 5.772706e-05
 [428,] 0.0002554545 0.0002444558 8.181704e-05
 [429,] 0.0002058190 0.0002370037 7.963462e-05
 [430,] 0.0001701336 0.0002312427 5.402058e-05
 [431,] 0.0001936686 0.0002510576 7.015891e-05
 [432,] 0.0002162732 0.0002098087 5.581030e-05
 [433,] 0.0001915226 0.0002532098 6.969353e-05
 [434,] 0.0002015005 0.0002407024 8.083040e-05
 [435,] 0.0002517365 0.0002445167 9.775103e-05
 [436,] 0.0002090663 0.0002653609 9.773606e-05
 [437,] 0.0002141813 0.0002700658 1.031787e-04
 [438,] 0.0002180173 0.0002631073 1.024290e-04
 [439,] 0.0002008225 0.0002390745 6.192983e-05
 [440,] 0.0002132399 0.0003333939 1.258292e-04
 [441,] 0.0001915215 0.0002385209 6.024335e-05
 [442,] 0.0002847426 0.0002626740 1.399219e-04
 [443,] 0.0002391374 0.0002264078 5.483362e-05
 [444,] 0.0002043917 0.0002415484 6.964786e-05
 [445,] 0.0002062106 0.0002680953 9.710579e-05
 [446,] 0.0002115946 0.0002083250 5.564599e-05
 [447,] 0.0002156714 0.0003206742 1.237967e-04
 [448,] 0.0001991744 0.0002491557 8.060628e-05
 [449,] 0.0001929904 0.0002397992 6.004251e-05
 [450,] 0.0002277044 0.0002448799 8.682542e-05
 [451,] 0.0002147333 0.0002445027 7.125720e-05
 [452,] 0.0002269016 0.0002358179 7.194966e-05
 [453,] 0.0003071247 0.0002947855 1.792041e-04
 [454,] 0.0003025601 0.0002970464 1.775262e-04
 [455,] 0.0001766243 0.0002843410 8.078947e-05
 [456,] 0.0003076495 0.0003002914 1.841745e-04
 [457,] 0.0001752865 0.0002771271 7.744428e-05
 [458,] 0.0003282666 0.0002996150 2.006342e-04
 [459,] 0.0002379683 0.0002358021 7.549866e-05
 [460,] 0.0001760020 0.0002929543 8.244034e-05
 [461,] 0.0002333691 0.0002618183 9.856342e-05
 [462,] 0.0002161211 0.0002024949 5.731635e-05
 [463,] 0.0002212900 0.0002358768 7.023745e-05
 [464,] 0.0002310298 0.0002357433 7.325215e-05
 [465,] 0.0003687662 0.0002403370 1.391652e-04
 [466,] 0.0002029780 0.0002548636 8.540863e-05
 [467,] 0.0002095244 0.0002371319 6.662034e-05
 [468,] 0.0002201044 0.0002405720 6.034813e-05
 [469,] 0.0002554426 0.0003813916 1.785481e-04
 [470,] 0.0002220173 0.0002554032 8.800490e-05
 [471,] 0.0002174946 0.0002556836 8.588736e-05
 [472,] 0.0002397045 0.0002371753 8.379116e-05
 [473,] 0.0002575663 0.0003556469 1.681813e-04
 [474,] 0.0001655966 0.0002314761 4.494249e-05
 [475,] 0.0001849916 0.0002349598 7.322200e-05
 [476,] 0.0001871142 0.0002364065 7.491311e-05
 [477,] 0.0002557751 0.0003643163 1.695512e-04
 [478,] 0.0001568379 0.0002210927 4.484710e-05
 [479,] 0.0001695640 0.0002275985 6.264226e-05
 [480,] 0.0001807459 0.0002308901 6.943720e-05
 [481,] 0.0001553003 0.0002469051 4.515733e-05
 [482,] 0.0001634992 0.0002321498 6.073145e-05
 [483,] 0.0001526727 0.0002370194 4.522132e-05
 [484,] 0.0001654793 0.0002357942 6.281969e-05
 [485,] 0.0001694955 0.0002365666 6.533322e-05
 [486,] 0.0001567745 0.0002530714 4.515903e-05
 [487,] 0.0001555423 0.0002125107 4.469526e-05
 [488,] 0.0002342610 0.0002618159 9.948158e-05
 [489,] 0.0001535378 0.0002173839 4.466414e-05
 [490,] 0.0001653597 0.0002196619 5.773574e-05
 [491,] 0.0001534285 0.0002053245 4.676635e-05
 [492,] 0.0001478292 0.0002460114 4.797842e-05
 [493,] 0.0001517856 0.0002066482 4.795797e-05
 [494,] 0.0001468250 0.0002415997 4.828926e-05
 [495,] 0.0001518144 0.0002506285 4.594876e-05
 [496,] 0.0001572664 0.0001985589 4.748771e-05
 [497,] 0.0002059478 0.0002658069 4.696678e-05
 [498,] 0.0002674391 0.0002444383 8.660864e-05
 [499,] 0.0001477320 0.0002429755 4.775497e-05
 [500,] 0.0001816880 0.0003019969 8.959236e-05
 [501,] 0.0001768447 0.0003024134 8.470631e-05
 [502,] 0.0001549605 0.0002596110 4.654961e-05
 [503,] 0.0001825070 0.0003195682 9.489119e-05
 [504,] 0.0001818216 0.0003110501 9.207909e-05
 [505,] 0.0001907869 0.0002998602 9.769593e-05
 [506,] 0.0001853094 0.0003162179 9.698225e-05
 [507,] 0.0001608977 0.0002627819 4.610634e-05
 [508,] 0.0001889988 0.0003245580 1.020822e-04
 [509,] 0.0001824521 0.0003287237 9.599308e-05
 [510,] 0.0001915342 0.0003160669 1.023358e-04
 [511,] 0.0002030763 0.0003135507 1.129168e-04
 [512,] 0.0001963998 0.0002988087 1.017732e-04
 [513,] 0.0002084212 0.0002993926 1.127573e-04
 [514,] 0.0002044937 0.0002989900 1.091182e-04
 [515,] 0.0001894868 0.0003081272 9.804574e-05
 [516,] 0.0001816789 0.0002082230 5.911212e-05
 [517,] 0.0001825477 0.0002162003 6.291544e-05
 [518,] 0.0004866186 0.0002459687 1.891907e-04
 [519,] 0.0002011313 0.0003021109 1.071864e-04
 [520,] 0.0002008305 0.0003028638 1.071711e-04
 [521,] 0.0001718683 0.0002642898 4.604407e-05
 [522,] 0.0003475132 0.0002428086 9.940492e-05
 [523,] 0.0001964527 0.0003032008 1.032546e-04
 [524,] 0.0002006626 0.0002979460 1.053677e-04
 [525,] 0.0001768622 0.0002127518 5.871972e-05
 [526,] 0.0002012862 0.0003104739 1.101910e-04
 [527,] 0.0001916751 0.0003867387 1.214560e-04
 [528,] 0.0002027128 0.0003832438 1.347738e-04
 [529,] 0.0001865266 0.0002112971 6.198848e-05
 [530,] 0.0001555039 0.0003239179 5.071319e-05
 [531,] 0.0002221424 0.0003764831 1.565499e-04
 [532,] 0.0001568619 0.0003253283 5.016893e-05
 [533,] 0.0002477889 0.0002585853 1.068557e-04
 [534,] 0.0002209900 0.0003814416 1.570715e-04
 [535,] 0.0002201202 0.0003796923 1.553238e-04
 [536,] 0.0001592696 0.0003501303 5.020322e-05
 [537,] 0.0002066295 0.0003581040 1.314434e-04
 [538,] 0.0002103873 0.0003890531 1.464448e-04
 [539,] 0.0002312511 0.0004347668 1.926654e-04
 [540,] 0.0003866321 0.0002433345 1.356282e-04
 [541,] 0.0003782074 0.0002437324 1.356409e-04
 [542,] 0.0001982202 0.0002085750 6.454375e-05
 [543,] 0.0002887068 0.0002553740 1.253225e-04
 [544,] 0.0002249670 0.0004914819 2.049443e-04
 [545,] 0.0002234084 0.0004487652 1.860258e-04
 [546,] 0.0001966615 0.0002070733 6.268359e-05
 [547,] 0.0002225954 0.0004576128 1.881102e-04
 [548,] 0.0002208960 0.0004456282 1.818847e-04
 [549,] 0.0002205418 0.0004277363 1.747364e-04
 [550,] 0.0003968816 0.0002430687 1.377986e-04
 [551,] 0.0002220343 0.0003922471 1.632876e-04
 [552,] 0.0002252756 0.0004518849 1.901485e-04
 [553,] 0.0002005809 0.0004188173 1.430945e-04
 [554,] 0.0002187725 0.0002527827 6.820729e-05
 [555,] 0.0001496213 0.0002305979 4.670800e-05
 [556,] 0.0002146804 0.0002459203 7.227418e-05
 [557,] 0.0001899958 0.0002071045 6.071022e-05
 [558,] 0.0002857980 0.0002561073 1.246232e-04
 [559,] 0.0001941905 0.0003856290 1.250287e-04
 [560,] 0.0002000781 0.0003829708 1.319229e-04
 [561,] 0.0001977397 0.0003870433 1.300797e-04
 [562,] 0.0001999151 0.0004348841 1.459399e-04
 [563,] 0.0003046381 0.0002440721 1.081676e-04
 [564,] 0.0003069860 0.0002450177 1.121700e-04
 [565,] 0.0001472785 0.0002018976 4.467017e-05
 [566,] 0.0001865256 0.0002443435 6.004542e-05
 [567,] 0.0001860953 0.0002013131 5.633888e-05
 [568,] 0.0001462888 0.0002159213 4.613810e-05
 [569,] 0.0003290397 0.0002505858 1.369747e-04
 [570,] 0.0003111797 0.0002509125 1.312594e-04
 [571,] 0.0003082268 0.0002499288 1.320565e-04
 [572,] 0.0001789389 0.0002017595 5.513984e-05
 [573,] 0.0002881527 0.0002208116 6.812666e-05
 [574,] 0.0001881009 0.0002460948 6.001486e-05
 [575,] 0.0003437313 0.0002448268 1.260557e-04
 [576,] 0.0003664260 0.0002468836 1.430768e-04
 [577,] 0.0002403447 0.0002714193 5.509498e-05
 [578,] 0.0001843277 0.0002005451 5.391811e-05
 [579,] 0.0001885569 0.0002031410 5.902170e-05
 [580,] 0.0003120256 0.0002347074 9.658457e-05
 [581,] 0.0001468220 0.0003139031 5.244833e-05
 [582,] 0.0004003075 0.0002450197 1.490621e-04
 [583,] 0.0001468927 0.0003127851 5.217278e-05
 [584,] 0.0001468228 0.0003124470 5.717510e-05
 [585,] 0.0003366973 0.0002474802 1.313192e-04
 [586,] 0.0001727958 0.0002019076 5.298907e-05
 [587,] 0.0003394849 0.0002352434 1.025227e-04
 [588,] 0.0003688159 0.0002471061 1.441801e-04
 [589,] 0.0001807435 0.0002010000 5.434315e-05
 [590,] 0.0004184556 0.0002506413 1.783092e-04
 [591,] 0.0006175795 0.0002171320 1.033592e-04
 [592,] 0.0002277512 0.0002520837 7.066005e-05
 [593,] 0.0002318041 0.0002539106 9.525467e-05
 [594,] 0.0003463812 0.0002502860 1.429316e-04
 [595,] 0.0001605452 0.0002888203 6.324764e-05
 [596,] 0.0001516502 0.0002017703 4.518337e-05
 [597,] 0.0005592133 0.0002323406 1.487257e-04
 [598,] 0.0002595983 0.0002383213 6.905405e-05
 [599,] 0.0001577783 0.0001985426 4.739021e-05
 [600,] 0.0001483086 0.0002317614 4.722349e-05
 [601,] 0.0001605069 0.0002120309 4.746573e-05
 [602,] 0.0001569920 0.0002089824 4.924263e-05
 [603,] 0.0001569663 0.0002100700 4.910121e-05
 [604,] 0.0001567629 0.0002210340 5.036257e-05
 [605,] 0.0002158613 0.0002550346 5.472928e-05
 [606,] 0.0001591411 0.0002166704 5.225280e-05
 [607,] 0.0001576716 0.0002013327 4.787896e-05
 [608,] 0.0001577963 0.0002205565 5.173364e-05
 [609,] 0.0002245439 0.0002559081 5.588503e-05
 [610,] 0.0001879215 0.0002331263 6.251124e-05
 [611,] 0.0001576335 0.0002013624 4.780873e-05
 [612,] 0.0001569859 0.0002149611 4.965934e-05
 [613,] 0.0001576708 0.0002015548 4.776194e-05
 [614,] 0.0001670705 0.0002293190 5.735144e-05
 [615,] 0.0002128469 0.0002543408 5.444146e-05
 [616,] 0.0001573677 0.0002185567 5.085134e-05
 [617,] 0.0001572745 0.0002197504 5.087539e-05
 [618,] 0.0001674638 0.0002286892 5.746066e-05
 [619,] 0.0001487037 0.0002139749 4.642682e-05
 [620,] 0.0002008142 0.0002304035 7.181315e-05
 [621,] 0.0001625406 0.0002349898 5.425135e-05
 [622,] 0.0002401733 0.0002178106 7.241998e-05
 [623,] 0.0001561717 0.0002064347 4.795531e-05
 [624,] 0.0002465620 0.0002357038 8.103251e-05
 [625,] 0.0001579426 0.0002010289 4.772962e-05
 [626,] 0.0001558221 0.0002068565 4.781704e-05
 [627,] 0.0001559040 0.0002059780 4.809929e-05
 [628,] 0.0001557430 0.0002106025 4.856792e-05
 [629,] 0.0002443986 0.0002468902 6.907704e-05
 [630,] 0.0001559529 0.0002092800 4.853133e-05
 [631,] 0.0002407589 0.0002118800 6.830015e-05
 [632,] 0.0002424968 0.0002474349 6.885011e-05
 [633,] 0.0001558784 0.0002064435 4.798139e-05
 [634,] 0.0001591450 0.0002001830 4.722987e-05
 [635,] 0.0002075415 0.0002227404 6.885711e-05
 [636,] 0.0001595397 0.0002145153 4.795833e-05
 [637,] 0.0001797631 0.0002352846 6.084781e-05
 [638,] 0.0002466988 0.0002475959 6.991502e-05
 [639,] 0.0001725321 0.0002463941 5.480389e-05
 [640,] 0.0002659210 0.0002643331 5.995319e-05
 [641,] 0.0001915655 0.0002283555 6.101377e-05
 [642,] 0.0001572675 0.0002058522 4.874535e-05
 [643,] 0.0001563388 0.0002057165 4.824315e-05
 [644,] 0.0002018667 0.0002127182 5.726640e-05
 [645,] 0.0001577996 0.0002021333 4.729685e-05
 [646,] 0.0002317715 0.0002459798 6.892136e-05
 [647,] 0.0001563790 0.0002070405 4.856564e-05
 [648,] 0.0001566812 0.0002086053 4.883578e-05
 [649,] 0.0002496020 0.0002302671 8.105084e-05
 [650,] 0.0002695898 0.0002408436 8.349336e-05
 [651,] 0.0002105316 0.0002121998 5.980195e-05
 [652,] 0.0001558449 0.0002051481 4.787943e-05
 [653,] 0.0002378709 0.0002296602 8.194333e-05
 [654,] 0.0001814806 0.0002510512 5.007715e-05
 [655,] 0.0002002005 0.0002158813 7.096836e-05
 [656,] 0.0001783836 0.0002083405 5.099768e-05
 [657,] 0.0002651355 0.0002668010 1.218565e-04
 [658,] 0.0003719588 0.0002272123 1.364905e-04
 [659,] 0.0001911039 0.0002335987 6.519888e-05
 [660,] 0.0002103258 0.0002025217 5.501476e-05
 [661,] 0.0001907915 0.0002389454 6.758743e-05
 [662,] 0.0003673972 0.0002314905 1.441118e-04
 [663,] 0.0001932439 0.0002332377 6.592041e-05
 [664,] 0.0001887752 0.0002329403 6.381622e-05
 [665,] 0.0001909256 0.0002333707 6.478608e-05
 [666,] 0.0001691897 0.0001998381 5.096566e-05
 [667,] 0.0003124641 0.0002436638 1.412309e-04
 [668,] 0.0001576994 0.0002291043 5.228328e-05
 [669,] 0.0002528791 0.0002177590 6.400298e-05
 [670,] 0.0001700703 0.0002054449 5.167495e-05
 [671,] 0.0003361111 0.0002304690 1.288607e-04
 [672,] 0.0002466554 0.0002390595 9.234407e-05
 [673,] 0.0002557830 0.0002345527 9.322149e-05
 [674,] 0.0002520616 0.0002455909 7.338603e-05
 [675,] 0.0001607278 0.0002054849 5.208288e-05
 [676,] 0.0001793468 0.0002036894 5.303817e-05
 [677,] 0.0002689116 0.0002934826 1.495929e-04
 [678,] 0.0001841765 0.0002308577 5.893516e-05
 [679,] 0.0001886776 0.0002402213 6.457354e-05
 [680,] 0.0001490678 0.0002403357 5.008780e-05
 [681,] 0.0001861479 0.0002351576 5.754651e-05
 [682,] 0.0002842234 0.0002111457 8.059766e-05
 [683,] 0.0001859038 0.0002380008 6.164123e-05
 [684,] 0.0001823587 0.0002028117 5.439835e-05
 [685,] 0.0002492515 0.0002021174 7.021829e-05
 [686,] 0.0002505721 0.0002022233 7.127146e-05
 [687,] 0.0003008893 0.0002294337 1.125123e-04
 [688,] 0.0001560824 0.0002341974 5.218898e-05
 [689,] 0.0001985570 0.0002311796 6.671849e-05
 [690,] 0.0001843018 0.0002288890 5.847947e-05
 [691,] 0.0006656420 0.0002441005 2.037300e-04
 [692,] 0.0001842496 0.0002324066 5.909563e-05
 [693,] 0.0001877120 0.0002320859 6.287199e-05
 [694,] 0.0001914527 0.0002031310 5.770276e-05
 [695,] 0.0001494733 0.0002354280 4.966490e-05
 [696,] 0.0001556061 0.0002351002 5.241841e-05
 [697,] 0.0003678504 0.0002432095 1.241508e-04
 [698,] 0.0001541696 0.0002346447 5.162178e-05
 [699,] 0.0002794541 0.0002127287 8.195456e-05
 [700,] 0.0002001501 0.0002110585 6.597770e-05
 [701,] 0.0002551153 0.0002237484 8.701210e-05
 [702,] 0.0001882414 0.0002316785 6.291643e-05
 [703,] 0.0001556026 0.0002361339 5.268654e-05
 [704,] 0.0001842174 0.0002345191 5.951452e-05
 [705,] 0.0001512071 0.0002375909 5.106231e-05
 [706,] 0.0001843544 0.0002385286 5.987284e-05
 [707,] 0.0001948282 0.0002033600 5.799940e-05
 [708,] 0.0002385813 0.0002372278 7.281763e-05
 [709,] 0.0002900486 0.0002113527 8.147363e-05
 [710,] 0.0001852944 0.0002336076 5.909279e-05
 [711,] 0.0002278894 0.0002323163 7.877100e-05
 [712,] 0.0001930044 0.0002443334 6.536318e-05
 [713,] 0.0002221809 0.0002449269 7.480764e-05
 [714,] 0.0001517950 0.0002372982 5.132869e-05
 [715,] 0.0001857498 0.0002438174 6.168998e-05
 [716,] 0.0001520025 0.0002294111 4.909804e-05
 [717,] 0.0002379524 0.0002555264 9.139467e-05
 [718,] 0.0001831112 0.0002008953 5.664377e-05
 [719,] 0.0002546486 0.0002130851 7.113916e-05
 [720,] 0.0001863090 0.0002245756 5.965993e-05
 [721,] 0.0002085364 0.0002344273 7.266262e-05
 [722,] 0.0001690447 0.0002048227 5.169492e-05
 [723,] 0.0002086883 0.0002354434 7.378215e-05
 [724,] 0.0001573099 0.0002024624 4.783701e-05
 [725,] 0.0001508312 0.0002294341 4.872049e-05
 [726,] 0.0002459821 0.0002217157 7.966141e-05
 [727,] 0.0001591592 0.0002350795 5.380216e-05
 [728,] 0.0001576582 0.0002017004 8.964043e-05
 [729,] 0.0002565881 0.0002130010 7.445236e-05
 [730,] 0.0001803281 0.0001993596 5.391919e-05
 [731,] 0.0001494558 0.0002294671 4.832113e-05
 [732,] 0.0001748037 0.0002002697 5.368823e-05
 [733,] 0.0001588967 0.0002019834 4.811542e-05
 [734,] 0.0001506363 0.0002294721 4.882087e-05
 [735,] 0.0001515317 0.0002294329 4.906995e-05
 [736,] 0.0001848833 0.0002401211 6.067536e-05
 [737,] 0.0001857166 0.0002285244 5.947819e-05
 [738,] 0.0002558752 0.0002128133 7.195697e-05
 [739,] 0.0001507351 0.0002294400 4.882373e-05
 [740,] 0.0001920799 0.0002338173 6.767247e-05
 [741,] 0.0002948928 0.0002007534 3.498250e-04
 [742,] 0.0001488950 0.0002294744 4.825233e-05
 [743,] 0.0002403055 0.0002361509 7.324783e-05
 [744,] 0.0002426334 0.0002304231 8.353844e-05
 [745,] 0.0001499389 0.0002295714 4.860806e-05
 [746,] 0.0001618067 0.0002237415 5.849677e-05
 [747,] 0.2609743942 0.0002118698 7.152541e-01
 [748,] 0.0098460524 0.0002015634 1.287653e-02
 [749,] 0.0001848505 0.0002284619 5.900412e-05
 [750,] 0.0001647365 0.0002105049 5.408480e-05
 [751,] 0.0001609894 0.0002088914 5.195855e-05
 [752,] 0.0001845970 0.0002290043 5.885895e-05
 [753,] 0.0001494959 0.0002316314 4.912344e-05
 [754,] 0.0002021093 0.0002408964 6.847560e-05
 [755,] 0.0001869006 0.0002304491 5.875535e-05
 [756,] 0.0002007398 0.0002434705 7.097739e-05
 [757,] 0.0001735456 0.0002207735 6.206898e-05
 [758,] 0.0001610117 0.0002145064 5.082223e-05
 [759,] 0.0001546240 0.0002300553 5.343281e-05
 [760,] 0.0001542842 0.0002288566 5.297868e-05
 [761,] 0.0001592880 0.0002150802 5.023825e-05
 [762,] 0.0001545260 0.0002283833 5.300642e-05
 [763,] 0.0001586553 0.0001979758 4.748163e-05
 [764,] 0.0001587676 0.0001979228 4.756546e-05
 [765,] 0.0001501918 0.0002306232 4.851588e-05
 [766,] 0.0001929920 0.0002468523 6.890425e-05
 [767,] 0.0001638711 0.0002063044 5.238044e-05
 [768,] 0.0001910602 0.0002480334 6.835758e-05
 [769,] 0.0001921272 0.0002480334 6.893939e-05
 [770,] 0.0001704939 0.0002113185 5.702924e-05
 [771,] 0.0001881340 0.0002347560 6.144953e-05
 [772,] 0.0001833905 0.0002448482 6.268936e-05
 [773,] 0.0001477799 0.0002275611 4.961063e-05
 [774,] 0.0001859406 0.0002188155 5.230994e-05
 [775,] 0.0002022294 0.0002264442 6.144556e-05
 [776,] 0.0002709555 0.0002627950 1.202767e-04
 [777,] 0.0001797717 0.0002385237 6.308225e-05
 [778,] 0.0001521270 0.0002118739 4.753081e-05
 [779,] 0.0001522727 0.0002159120 4.803794e-05
 [780,] 0.0001771648 0.0002392993 6.192207e-05
 [781,] 0.0001816828 0.0002375193 6.529763e-05
 [782,] 0.0002049783 0.0002578214 8.601082e-05
 [783,] 0.0001832523 0.0002154691 5.803813e-05
 [784,] 0.0002073526 0.0002505757 7.667910e-05
 [785,] 0.0002162515 0.0002692373 8.751877e-05
 [786,] 0.0001522970 0.0002263949 4.927647e-05
 [787,] 0.0001721101 0.0002420001 5.918563e-05
 [788,] 0.0001845022 0.0002471537 6.224040e-05
 [789,] 0.0002280710 0.0002295287 8.005242e-05
 [790,] 0.0001839591 0.0002432880 6.106471e-05
 [791,] 0.0001755557 0.0002404184 6.140383e-05
 [792,] 0.0001520676 0.0002209949 4.853248e-05
 [793,] 0.0002367501 0.0002359357 8.786993e-05
 [794,] 0.0002185069 0.0002271514 7.272463e-05
 [795,] 0.0002196845 0.0002279827 7.380727e-05
 [796,] 0.0001665659 0.0002416735 5.948276e-05
 [797,] 0.0002087609 0.0002362322 6.975545e-05
 [798,] 0.0001670402 0.0002577143 6.395043e-05
 [799,] 0.0003235062 0.0002117758 1.140384e-04
 [800,] 0.0001893726 0.0002432628 6.762418e-05
 [801,] 0.0001723173 0.0002830671 5.806240e-05
 [802,] 0.0002162183 0.0002805631 9.166371e-05
 [803,] 0.0002206931 0.0003024167 1.050856e-04
 [804,] 0.0001668453 0.0002214854 5.357287e-05
 [805,] 0.0001670660 0.0002214080 5.373872e-05
 [806,] 0.0001674319 0.0002197975 5.368215e-05
 [807,] 0.0001942996 0.0002090565 5.157277e-05
 [808,] 0.0002157782 0.0002266501 6.993504e-05
 [809,] 0.0002636733 0.0002452581 9.930160e-05
 [810,] 0.0001847333 0.0002460157 6.207837e-05
 [811,] 0.0001707554 0.0002282088 5.746688e-05
 [812,] 0.0001696350 0.0002227104 5.530691e-05
 [813,] 0.0001716673 0.0002204627 5.566901e-05
 [814,] 0.0002014267 0.0002368673 7.159658e-05
 [815,] 0.0002136588 0.0002254260 6.796940e-05
 [816,] 0.0001683007 0.0002161547 5.310327e-05
 [817,] 0.0002092812 0.0002547558 8.088091e-05
 [818,] 0.0001685538 0.0002222838 5.435753e-05
 [819,] 0.0001859919 0.0002474354 6.334418e-05
 [820,] 0.0002135969 0.0002245715 6.685980e-05
 [821,] 0.0001684623 0.0002172769 5.350638e-05
 [822,] 0.0001569588 0.0002202785 5.209340e-05
 [823,] 0.0001562759 0.0002215097 5.196922e-05
 [824,] 0.0001585435 0.0002221954 5.340360e-05
 [825,] 0.0001694684 0.0002189467 5.449709e-05
 [826,] 0.0002116625 0.0002542579 8.198792e-05
 [827,] 0.0002117371 0.0002541473 8.197090e-05
 [828,] 0.0001853424 0.0002475450 6.290850e-05
 [829,] 0.0001850330 0.0002412179 6.118974e-05
 [830,] 0.0001857573 0.0002445717 6.262405e-05
 [831,] 0.0001571132 0.0002139352 5.116316e-05
 [832,] 0.0001565898 0.0002144444 4.887032e-05
 [833,] 0.0001685897 0.0002304338 5.249068e-05
 [834,] 0.0002138692 0.0002771072 8.824227e-05
 [835,] 0.0001850097 0.0002410431 6.111664e-05
 [836,] 0.0001924560 0.0002421043 6.388890e-05
 [837,] 0.0001702192 0.0002501358 5.406493e-05
 [838,] 0.0001688136 0.0002379712 5.286633e-05
 [839,] 0.0001980507 0.0002234811 6.277202e-05
 [840,] 0.0001681817 0.0002142995 5.243079e-05
 [841,] 0.0002310251 0.0002439635 8.338575e-05
 [842,] 0.0002086871 0.0002399672 7.109871e-05
 [843,] 0.0001681476 0.0002447894 5.352400e-05
 [844,] 0.0002180599 0.0002970758 1.002439e-04
 [845,] 0.0001704858 0.0002140356 5.290519e-05
 [846,] 0.0001846951 0.0002401755 6.043415e-05
 [847,] 0.0002129595 0.0002247443 6.531597e-05
 [848,] 0.0001685416 0.0002155406 5.302580e-05
 [849,] 0.0001685780 0.0002155240 5.303342e-05
 [850,] 0.0001983708 0.0002303811 6.693397e-05
 [851,] 0.0001684310 0.0002148470 5.277088e-05
 [852,] 0.0001539102 0.0002127848 4.872550e-05
 [853,] 0.0002103362 0.0002244299 6.556456e-05
 [854,] 0.0002095059 0.0002434837 7.467397e-05
 [855,] 0.0001692791 0.0002142564 5.281629e-05
 [856,] 0.0001685536 0.0002145182 5.260403e-05
 [857,] 0.0001697593 0.0002139037 5.266121e-05
 [858,] 0.0001590161 0.0002058355 4.892706e-05
 [859,] 0.0001682722 0.0002138735 5.217872e-05
 [860,] 0.0002600917 0.0002517933 1.023683e-04
 [861,] 0.0001951210 0.0002233852 6.174399e-05
 [862,] 0.0001714238 0.0002171858 5.440315e-05
 [863,] 0.0001919069 0.0002449141 6.366467e-05
 [864,] 0.0001702648 0.0002138890 5.277893e-05
 [865,] 0.0002106245 0.0002770374 8.505121e-05
 [866,] 0.0001698896 0.0002140705 5.288579e-05
 [867,] 0.0002119638 0.0002834019 8.837700e-05
 [868,] 0.0001695788 0.0002580741 5.473801e-05
 [869,] 0.0002113623 0.0002438778 7.347012e-05
 [870,] 0.0002147317 0.0003154843 1.024746e-04
 [871,] 0.0001688008 0.0002428794 5.312974e-05
 [872,] 0.0001689226 0.0002437966 5.314332e-05
 [873,] 0.0002040246 0.0002451027 7.311961e-05
 [874,] 0.0001673211 0.0002107922 5.146049e-05
 [875,] 0.0002082299 0.0002404999 7.220133e-05
 [876,] 0.0002141234 0.0002839508 9.072583e-05
 [877,] 0.0002043418 0.0002397218 6.987164e-05
 [878,] 0.0001920916 0.0002233679 5.854247e-05
 [879,] 0.0002041907 0.0002422928 7.180816e-05
 [880,] 0.0001667230 0.0002270754 5.388129e-05
 [881,] 0.0001992387 0.0002415574 6.907134e-05
 [882,] 0.0001941480 0.0002296406 6.495860e-05
 [883,] 0.0002055074 0.0002402542 7.088727e-05
 [884,] 0.0002046401 0.0002406880 7.095197e-05
 [885,] 0.0002053893 0.0002400465 7.066784e-05
 [886,] 0.0002007357 0.0002407162 6.919545e-05
 [887,] 0.0002206089 0.0002283854 6.294488e-05
 [888,] 0.0001672082 0.0002250038 5.426688e-05
 [889,] 0.0002201026 0.0002862241 9.922957e-05
 [890,] 0.0001666026 0.0002433476 5.517735e-05
 [891,] 0.0001948748 0.0002233552 5.924335e-05
 [892,] 0.0002204531 0.0002422229 6.767854e-05
 [893,] 0.0002042886 0.0002398007 6.980667e-05
 [894,] 0.0001686747 0.0002217451 5.432529e-05
 [895,] 0.0001938580 0.0002321827 6.730026e-05
 [896,] 0.0003146060 0.0002059150 7.910918e-05
 [897,] 0.0002929001 0.0002749459 1.649122e-04
 [898,] 0.0003136535 0.0002533485 1.424507e-04
 [899,] 0.0002276026 0.0002797208 1.071626e-04
 [900,] 0.0004341469 0.0002122571 1.127362e-04
 [901,] 0.0022440571 0.0003202749 2.226969e-03
 [902,] 0.0022278923 0.0003245818 2.264811e-03
 [903,] 0.0022158782 0.0003168868 2.153388e-03
 [904,] 0.0020236048 0.0004298416 3.255177e-03
 [905,] 0.0006041732 0.0002151461 2.175339e-04
 [906,] 0.0001879341 0.0002457613 6.381102e-05
 [907,] 0.0021563873 0.0003049919 1.944775e-03
 [908,] 0.0006249297 0.0002155800 2.263898e-04
 [909,] 0.0020688539 0.0003000445 1.801792e-03
 [910,] 0.0020723836 0.0003184440 2.020608e-03
 [911,] 0.0023439258 0.0002680098 1.622864e-03
 [912,] 0.0001916698 0.0002475349 6.681326e-05
 [913,] 0.0027752149 0.0002933017 2.355046e-03
 [914,] 0.0003190908 0.0003028660 2.095987e-04
 [915,] 0.0020900481 0.0003141830 1.988947e-03
 [916,] 0.0006571078 0.0002137868 2.299890e-04
 [917,] 0.0023182079 0.0003123475 2.201341e-03
 [918,] 0.0002044682 0.0007544737 2.359906e-04
 [919,] 0.0028663086 0.0002767522 2.152783e-03
 [920,] 0.0023113721 0.0002924281 1.928512e-03
 [921,] 0.0023536723 0.0002893583 1.924305e-03
 [922,] 0.0025534225 0.0002940144 2.167687e-03
 [923,] 0.0023447153 0.0002856870 1.866873e-03
 [924,] 0.0025441157 0.0002962720 2.193060e-03
 [925,] 0.0001876483 0.0002580539 6.840366e-05
 [926,] 0.0002238446 0.0002783371 1.036817e-04
 [927,] 0.0002302787 0.0002743831 1.060442e-04
 [928,] 0.0005736385 0.0002213680 2.355658e-04
 [929,] 0.0026039445 0.0002568741 1.629725e-03
 [930,] 0.0001866831 0.0002448604 6.351297e-05
 [931,] 0.0002283533 0.0002632021 9.409866e-05
 [932,] 0.0001827288 0.0002129835 5.521037e-05
 [933,] 0.0002164559 0.0002275621 6.208517e-05
 [934,] 0.0002106215 0.0002589034 7.240280e-05
 [935,] 0.0002491736 0.0002146555 6.684596e-05
 [936,] 0.0002171850 0.0002459774 5.014995e-05
 [937,] 0.0002110859 0.0002579957 7.395122e-05
 [938,] 0.0002491624 0.0002082710 6.684490e-05
 [939,] 0.0002106033 0.0002580326 7.309797e-05
 [940,] 0.0002078114 0.0002315246 5.080027e-05
 [941,] 0.0002257456 0.0002448714 7.474727e-05
 [942,] 0.0002239302 0.0002448708 7.406597e-05
 [943,] 0.0001917858 0.0002715087 5.269317e-05
 [944,] 0.0002111213 0.0002670008 7.559348e-05
 [945,] 0.0001874640 0.0002724304 5.292347e-05
 [946,] 0.0001898444 0.0002758871 7.557934e-05
 [947,] 0.0001843073 0.0004250433 8.819215e-05
 [948,] 0.0002115731 0.0002580013 7.421090e-05
 [949,] 0.0001934826 0.0002680875 5.268984e-05
 [950,] 0.0005919588 0.0002402090 1.686486e-04
 [951,] 0.0002019754 0.0002743815 5.272133e-05
 [952,] 0.0002109239 0.0002605599 7.447867e-05
 [953,] 0.0002114744 0.0002600568 7.521027e-05
 [954,] 0.0002030284 0.0002752916 5.274343e-05
 [955,] 0.0001996811 0.0002690560 5.276473e-05
 [956,] 0.0002249329 0.0002448036 7.426289e-05
 [957,] 0.0002275033 0.0002312638 5.156294e-05
 [958,] 0.0001564148 0.0002344218 4.544658e-05
 [959,] 0.0001886376 0.0002736035 7.342025e-05
 [960,] 0.0001843113 0.0003935862 8.283374e-05
 [961,] 0.0002108831 0.0002569889 7.350556e-05
 [962,] 0.0001623560 0.0002386380 5.209834e-05
 [963,] 0.0001866946 0.0002459331 6.530058e-05
 [964,] 0.0002119067 0.0002570454 7.440192e-05
 [965,] 0.0002168685 0.0002653334 4.986980e-05
 [966,] 0.0002047065 0.0002652670 5.289088e-05
 [967,] 0.0002364044 0.0002290494 7.442743e-05
 [968,] 0.0002109444 0.0002620700 7.482247e-05
 [969,] 0.0001932929 0.0002769044 5.525831e-05
 [970,] 0.0001972088 0.0002738853 5.504904e-05
 [971,] 0.0001949646 0.0002745501 5.526628e-05
 [972,] 0.0002241747 0.0002448252 7.408970e-05
 [973,] 0.0002033299 0.0002852644 8.589592e-05
 [974,] 0.0002057609 0.0002693099 5.809294e-05
 [975,] 0.0001742873 0.0002125515 5.353741e-05
 [976,] 0.0003444216 0.0002188255 6.874596e-05
 [977,] 0.0003386487 0.0002181956 6.829309e-05
 [978,] 0.0002426156 0.0002394421 7.639851e-05
 [979,] 0.0002165046 0.0002797602 5.786917e-05
 [980,] 0.0002272896 0.0002517475 6.411374e-05
 [981,] 0.0001770243 0.0002460764 6.026961e-05
 [982,] 0.0002401870 0.0002483627 6.691669e-05
 [983,] 0.0004058613 0.0002266574 7.409783e-05
 [984,] 0.0001800493 0.0002460625 6.250118e-05
 [985,] 0.0002304165 0.0002492512 6.479365e-05
 [986,] 0.0001813601 0.0002474352 6.354515e-05
 [987,] 0.0001810823 0.0002487217 6.383991e-05
 [988,] 0.0002324134 0.0002602985 6.384885e-05
 [989,] 0.0002079559 0.0002246194 5.300055e-05
 [990,] 0.0001817790 0.0002028720 5.230217e-05
 [991,] 0.0002618337 0.0002360282 1.003048e-04
 [992,] 0.0001826070 0.0002307549 6.365391e-05
 [993,] 0.0002107522 0.0002089160 7.079545e-05
 [994,] 0.0001809868 0.0002334179 6.333715e-05
 [995,] 0.0002211342 0.0002412724 7.317583e-05
 [996,] 0.0002805231 0.0002319928 1.072916e-04
 [997,] 0.0003864522 0.0002214830 7.507252e-05
 [998,] 0.0003872159 0.0002181713 7.654500e-05
 [999,] 0.0001829329 0.0002595572 6.813009e-05
[1000,] 0.0001850829 0.0002007053 5.387345e-05
[1001,] 0.0004053919 0.0002108000 8.177771e-05
[1002,] 0.0001796808 0.0002598390 6.530377e-05
[1003,] 0.0001810921 0.0002656708 6.799946e-05
[1004,] 0.0001772076 0.0002007014 5.200992e-05
[1005,] 0.0001959913 0.0002005694 5.684369e-05
[1006,] 0.0001786587 0.0002379230 6.262350e-05
[1007,] 0.0001762433 0.0002006349 5.315520e-05
[1008,] 0.0003016995 0.0002330593 1.104106e-04
[1009,] 0.0002127791 0.0005170947 1.652569e-04
[1010,] 0.0002412640 0.0002148392 7.275496e-05
[1011,] 0.0002223066 0.0003312801 1.094571e-04
[1012,] 0.0002073128 0.0002228863 7.979913e-05
[1013,] 0.0002462170 0.0002336618 6.520832e-05
[1014,] 0.0001808515 0.0002677165 7.980598e-05
[1015,] 0.0001670082 0.0002321079 6.316299e-05
[1016,] 0.0001820393 0.0002029422 5.664892e-05
[1017,] 0.0001866665 0.0002013198 5.618953e-05
[1018,] 0.0002183390 0.0002403293 5.929697e-05
[1019,] 0.0001830592 0.0002021756 5.628320e-05
[1020,] 0.0002109017 0.0002210798 6.493261e-05
[1021,] 0.0001805700 0.0002375557 5.619802e-05
[1022,] 0.0001488847 0.0002749642 5.439580e-05
[1023,] 0.0002117528 0.0002369570 6.972071e-05
[1024,] 0.0001836523 0.0002032116 5.744145e-05
[1025,] 0.0002130201 0.0002238848 6.366630e-05
[1026,] 0.0002375432 0.0002131713 6.479802e-05
[1027,] 0.0001957134 0.0002371983 6.282379e-05
[1028,] 0.0001825934 0.0002454716 6.043485e-05
[1029,] 0.0001516035 0.0002611727 5.550273e-05
[1030,] 0.0001848857 0.0002146792 6.429205e-05
[1031,] 0.0001846544 0.0002109597 5.522622e-05
[1032,] 0.0002130171 0.0002256558 5.813187e-05
[1033,] 0.0001837577 0.0002128612 5.602758e-05
[1034,] 0.0001680104 0.0002418349 6.632341e-05
[1035,] 0.0001842326 0.0002107533 5.547676e-05
[1036,] 0.0001842250 0.0002120487 5.561158e-05
[1037,] 0.0001817352 0.0002149997 5.507178e-05
[1038,] 0.0001839537 0.0002134032 5.592955e-05
[1039,] 0.0001655328 0.0002493098 6.672588e-05
[1040,] 0.0002125462 0.0002203790 6.494236e-05
[1041,] 0.0002111558 0.0002271892 6.428693e-05
[1042,] 0.0002125832 0.0002457339 5.743545e-05
[1043,] 0.0001634121 0.0002441468 6.405404e-05
[1044,] 0.0001837666 0.0002507900 6.092892e-05
[1045,] 0.0002358715 0.0002452358 7.735765e-05
[1046,] 0.0001488472 0.0002298976 4.859914e-05
[1047,] 0.0001526449 0.0002445968 5.041465e-05
[1048,] 0.0001591117 0.0002429668 6.026258e-05
[1049,] 0.0002150579 0.0002202844 6.536949e-05
[1050,] 0.0002140692 0.0002427514 7.006097e-05
[1051,] 0.0002040905 0.0002418567 5.722143e-05
[1052,] 0.0002031176 0.0002412799 5.716304e-05
[1053,] 0.0002292269 0.0002464241 7.361515e-05
[1054,] 0.0001574760 0.0002417134 4.888148e-05
[1055,] 0.0001929038 0.0002398910 6.191109e-05
[1056,] 0.0001579213 0.0002328797 5.760468e-05
[1057,] 0.0001565471 0.0002416546 4.822589e-05
[1058,] 0.0001548514 0.0002481326 5.824556e-05
[1059,] 0.0001540930 0.0002133418 4.841129e-05
[1060,] 0.0002170820 0.0002315233 6.251110e-05
[1061,] 0.0001566284 0.0002143835 4.957008e-05
[1062,] 0.0001916268 0.0002334576 5.677399e-05
[1063,] 0.0001544905 0.0002470819 5.768191e-05
[1064,] 0.0002177197 0.0002427669 7.121235e-05
[1065,] 0.0002053901 0.0002173568 5.748915e-05
[1066,] 0.0002654440 0.0002282169 7.831188e-05
[1067,] 0.0002587824 0.0002286055 7.574869e-05
[1068,] 0.0002084716 0.0002158942 5.696068e-05
[1069,] 0.0002154477 0.0002175360 5.705499e-05
[1070,] 0.0002121775 0.0002194470 5.706254e-05
[1071,] 0.0002838630 0.0002312538 7.651629e-05
[1072,] 0.0003080697 0.0002474154 1.150282e-04
[1073,] 0.0001981094 0.0002022888 5.683223e-05
[1074,] 0.0001861875 0.0002502812 6.539652e-05
[1075,] 0.0002673065 0.0002450979 5.357100e-05
[1076,] 0.0002952898 0.0002373896 5.640090e-05
[1077,] 0.0002687571 0.0002378281 6.814758e-05
[1078,] 0.0002578301 0.0002450021 8.580078e-05
[1079,] 0.0002014250 0.0002103779 5.660013e-05
[1080,] 0.0002556387 0.0002382782 5.341565e-05
[1081,] 0.0002600580 0.0002325764 5.436725e-05
[1082,] 0.0002792559 0.0002871563 5.713358e-05
[1083,] 0.0002790851 0.0002859200 5.724523e-05
[1084,] 0.0002645604 0.0002339578 5.453859e-05
[1085,] 0.0002899637 0.0002300900 8.122597e-05
[1086,] 0.0002834661 0.0002348225 5.590488e-05
[1087,] 0.0002835123 0.0002366865 5.565149e-05
[1088,] 0.0002540702 0.0002654047 5.154701e-05
[1089,] 0.0002954492 0.0002354614 8.571902e-05
[1090,] 0.0005099762 0.0002463120 1.890553e-04
[1091,] 0.0002835924 0.0002411346 8.219788e-05
[1092,] 0.0002027924 0.0002119826 5.798997e-05
[1093,] 0.0002020385 0.0002109768 5.802104e-05
[1094,] 0.0002020102 0.0002102893 5.800921e-05
[1095,] 0.0002251666 0.0002480494 8.377418e-05
[1096,] 0.0002577958 0.0002560553 7.202121e-05
[1097,] 0.0002111657 0.0002424187 5.844445e-05
[1098,] 0.0002102585 0.0002433118 5.866826e-05
[1099,] 0.0002615308 0.0002450791 6.990794e-05
[1100,] 0.0002490107 0.0002266294 7.786421e-05
[1101,] 0.0002602918 0.0002444943 6.989345e-05
[1102,] 0.0002071692 0.0002110248 5.696355e-05
[1103,] 0.0002587994 0.0002077920 7.652382e-05
[1104,] 0.0002611508 0.0002080327 7.751492e-05
[1105,] 0.0002090734 0.0002251372 5.770303e-05
[1106,] 0.0002591407 0.0002073080 7.619286e-05
[1107,] 0.0002598298 0.0002084402 7.745805e-05
[1108,] 0.0002598256 0.0002078994 7.695773e-05
[1109,] 0.0002194842 0.0002206607 5.725178e-05
[1110,] 0.0002610057 0.0002400747 7.043005e-05
[1111,] 0.0002040533 0.0002245835 5.833425e-05
[1112,] 0.0002586731 0.0002399238 7.006562e-05
[1113,] 0.0002602174 0.0002076172 7.681342e-05
[1114,] 0.0001650433 0.0002722522 4.993585e-05
[1115,] 0.0002145636 0.0002537000 5.862725e-05
[1116,] 0.0002115923 0.0002220630 5.727706e-05
[1117,] 0.0002603351 0.0002074030 7.664620e-05
[1118,] 0.0002592691 0.0002447064 8.621740e-05
[1119,] 0.0002626440 0.0002380355 7.138836e-05
[1120,] 0.0002096913 0.0002181689 5.722139e-05
[1121,] 0.0002500536 0.0002448319 7.877630e-05
[1122,] 0.0001907241 0.0002451120 6.541416e-05
[1123,] 0.0002587232 0.0002369194 7.126244e-05
[1124,] 0.0002088698 0.0002160319 5.717911e-05
[1125,] 0.0002081368 0.0002230694 5.761084e-05
[1126,] 0.0002121715 0.0002143210 5.704965e-05
[1127,] 0.0002615294 0.0002033210 7.212437e-05
[1128,] 0.0002653024 0.0002417209 7.049274e-05
[1129,] 0.0001711579 0.0002440549 5.602799e-05
[1130,] 0.0002620116 0.0002049484 7.422640e-05
[1131,] 0.0002796152 0.0002505200 7.048583e-05
[1132,] 0.0002766040 0.0002574883 6.893941e-05
[1133,] 0.0002443617 0.0002113839 6.658887e-05
[1134,] 0.0001712041 0.0002425139 5.623899e-05
[1135,] 0.0002537146 0.0002136675 6.629807e-05
[1136,] 0.0002518857 0.0002163432 6.633068e-05
[1137,] 0.0002540389 0.0002778169 6.253283e-05
[1138,] 0.0002225769 0.0002298308 5.670625e-05
[1139,] 0.0002846225 0.0002363348 7.983602e-05
[1140,] 0.0002707883 0.0002379247 7.481924e-05
[1141,] 0.0002394422 0.0002041730 6.718798e-05
[1142,] 0.0002373427 0.0002438432 7.814792e-05
[1143,] 0.0002532175 0.0002053726 7.350043e-05
[1144,] 0.0002246404 0.0002182661 5.588525e-05
[1145,] 0.0002305172 0.0002049241 6.767117e-05
[1146,] 0.0002239735 0.0002198508 6.750038e-05
[1147,] 0.0002165824 0.0002494393 8.048577e-05
[1148,] 0.0002239742 0.0002198637 6.751205e-05
[1149,] 0.0002278196 0.0002081128 6.855189e-05
[1150,] 0.0002975387 0.0002228887 9.281681e-05
[1151,] 0.0002301655 0.0002071257 6.898392e-05
[1152,] 0.0002297783 0.0002078739 6.926481e-05
[1153,] 0.0002243261 0.0002203445 6.786566e-05
[1154,] 0.0002313188 0.0002073665 6.957239e-05
[1155,] 0.0002223568 0.0002225003 5.555574e-05
[1156,] 0.0002266073 0.0002024694 6.913595e-05
[1157,] 0.0002502448 0.0002605551 1.036544e-04
[1158,] 0.0002289309 0.0002289693 7.118757e-05
[1159,] 0.0002716790 0.0002461166 9.932767e-05
[1160,] 0.0002949137 0.0002434403 7.842676e-05
[1161,] 0.0002142757 0.0002197166 5.560945e-05
[1162,] 0.0002289104 0.0002289426 7.119213e-05
[1163,] 0.0002416089 0.0002064215 7.231422e-05
[1164,] 0.0002757626 0.0002383332 8.468124e-05
[1165,] 0.0002299323 0.0002531434 8.242081e-05
[1166,] 0.0002129562 0.0002174072 5.561057e-05
[1167,] 0.0002134875 0.0002173356 5.562294e-05
[1168,] 0.0002143298 0.0002213143 5.558320e-05
[1169,] 0.0002847232 0.0002389151 8.516988e-05
[1170,] 0.0002135938 0.0002100273 5.638209e-05
[1171,] 0.0002976834 0.0002440794 7.843548e-05
[1172,] 0.0002307749 0.0002446412 7.590730e-05
[1173,] 0.0002967070 0.0002444360 7.807115e-05
[1174,] 0.0002883585 0.0002446287 7.664500e-05
[1175,] 0.0001699955 0.0002035573 4.808897e-05
[1176,] 0.0002974640 0.0002438488 7.873137e-05
[1177,] 0.0002276553 0.0002199208 6.824705e-05
[1178,] 0.0002277175 0.0002198578 6.835707e-05
[1179,] 0.0002166169 0.0002455306 7.093792e-05
[1180,] 0.0002276114 0.0002198760 6.830743e-05
[1181,] 0.0002479756 0.0002038219 6.661897e-05
[1182,] 0.0002299414 0.0002304225 7.079572e-05
[1183,] 0.0002126754 0.0002455025 7.003591e-05
[1184,] 0.0002310442 0.0002205955 6.780720e-05
[1185,] 0.0002315046 0.0002199827 6.796917e-05
[1186,] 0.0002459433 0.0002035408 6.850158e-05
[1187,] 0.0002451984 0.0002035426 6.830158e-05
[1188,] 0.0002436929 0.0002036202 6.819617e-05
[1189,] 0.0002305914 0.0002460839 7.626790e-05
[1190,] 0.0002298647 0.0002293834 7.070577e-05
[1191,] 0.0002093870 0.0002073463 5.675133e-05
[1192,] 0.0002433149 0.0002034774 6.765636e-05
[1193,] 0.0004449475 0.0002356967 1.721147e-04
[1194,] 0.0002721120 0.0002393280 8.139947e-05
[1195,] 0.0003060705 0.0002445861 7.671654e-05
[1196,] 0.0002888165 0.0002442205 7.704348e-05
[1197,] 0.0002377224 0.0002455999 8.029877e-05
[1198,] 0.0002730501 0.0002372939 6.812596e-05
[1199,] 0.0002925117 0.0002486074 7.359292e-05
[1200,] 0.0001754867 0.0002096826 4.801469e-05
[1201,] 0.0002844794 0.0002422575 7.737077e-05
[1202,] 0.0002171046 0.0002518160 8.236495e-05
[1203,] 0.0002924218 0.0002463171 7.653927e-05
[1204,] 0.0002640339 0.0003141447 6.389243e-05
[1205,] 0.0002910190 0.0002456248 7.663870e-05
[1206,] 0.0002946280 0.0002501870 7.521162e-05
[1207,] 0.0002665935 0.0003570035 6.497109e-05
[1208,] 0.0002564949 0.0004164638 6.739151e-05
[1209,] 0.0002306685 0.0002460951 7.621275e-05
[1210,] 0.0002313455 0.0002449486 7.591649e-05
[1211,] 0.0002679965 0.0003665554 6.501581e-05
[1212,] 0.0002873218 0.0002466458 7.552801e-05
[1213,] 0.0002062787 0.0002074679 5.618352e-05
[1214,] 0.0002308611 0.0002448796 7.584901e-05
[1215,] 0.0001893240 0.0002185969 5.321508e-05
[1216,] 0.0002112905 0.0002096411 5.632006e-05
[1217,] 0.0002682183 0.0002454584 9.624002e-05
[1218,] 0.0002918373 0.0002390184 9.052568e-05
[1219,] 0.0002307643 0.0002454212 7.598265e-05
[1220,] 0.0002085782 0.0002080951 5.628431e-05
[1221,] 0.0002660495 0.0002976818 6.540757e-05
[1222,] 0.0002653850 0.0002973560 6.540237e-05
[1223,] 0.0002696719 0.0002978562 6.548393e-05
[1224,] 0.0002667909 0.0002861554 6.570454e-05
[1225,] 0.0002682835 0.0002445541 9.527985e-05
[1226,] 0.0002833937 0.0002387814 9.190877e-05
[1227,] 0.0002666709 0.0002477104 9.955972e-05
[1228,] 0.0002640166 0.0002870411 6.557440e-05
[1229,] 0.0002681968 0.0002879088 6.570487e-05
[1230,] 0.0002671978 0.0002441442 9.399363e-05
[1231,] 0.0002942082 0.0002387341 9.435447e-05
[1232,] 0.0002163161 0.0002063573 5.718423e-05
[1233,] 0.0002738259 0.0002451423 9.213480e-05
[1234,] 0.0002870723 0.0003118960 1.853622e-04
[1235,] 0.0002168876 0.0002086591 5.685384e-05
[1236,] 0.0003002188 0.0002390773 9.241213e-05
[1237,] 0.0002983878 0.0002390310 9.211646e-05
[1238,] 0.0002150259 0.0002061286 5.709967e-05
[1239,] 0.0002408331 0.0002165081 7.627916e-05
[1240,] 0.0002971676 0.0002387089 9.506396e-05
[1241,] 0.0002754658 0.0002180552 6.596333e-05
[1242,] 0.0002274298 0.0002354356 6.818854e-05
[1243,] 0.0002401748 0.0002091839 7.003871e-05
[1244,] 0.0002465877 0.0002409954 7.301300e-05
[1245,] 0.0002403586 0.0002125874 7.166750e-05
[1246,] 0.0002403282 0.0002124892 7.160166e-05
[1247,] 0.0002277114 0.0002414746 7.232106e-05
[1248,] 0.0002403227 0.0002126615 7.167104e-05
[1249,] 0.0002403373 0.0002125472 7.163419e-05
[1250,] 0.0004021357 0.0002339374 1.763730e-04
[1251,] 0.0002384827 0.0002440130 6.968755e-05
[1252,] 0.0002398319 0.0002167701 7.289777e-05
[1253,] 0.0006466494 0.0002020622 1.461937e-04
[1254,] 0.0002429689 0.0002144650 7.428786e-05
[1255,] 0.0004148671 0.0002318231 1.783051e-04
[1256,] 0.0002425144 0.0002123625 7.298324e-05
[1257,] 0.0004146539 0.0002310753 1.767646e-04
[1258,] 0.0002444123 0.0002092878 7.258282e-05
[1259,] 0.0004197381 0.0002327054 1.823021e-04
[1260,] 0.0002408824 0.0002118339 7.170987e-05
[1261,] 0.0004252431 0.0002351596 1.896542e-04
[1262,] 0.0002395673 0.0002135535 7.137221e-05
[1263,] 0.0005167549 0.0002365874 2.015355e-04
[1264,] 0.0002412697 0.0002429444 7.075851e-05
[1265,] 0.0004040916 0.0002039602 1.181832e-04
[1266,] 0.0001885772 0.0002347039 6.264274e-05
[1267,] 0.0004747150 0.0002394947 2.235562e-04
[1268,] 0.0002366807 0.0002185280 7.054975e-05
[1269,] 0.0002212905 0.0002410055 7.216760e-05
[1270,] 0.0002366354 0.0002133466 6.809937e-05
[1271,] 0.0002365624 0.0002152560 6.900573e-05
[1272,] 0.0002367000 0.0002135287 6.799903e-05
[1273,] 0.0003210075 0.0002428390 1.160412e-04
[1274,] 0.0007516070 0.0002168770 1.672154e-04
[1275,] 0.0007504996 0.0002168669 1.670802e-04
[1276,] 0.0002367480 0.0002135465 6.787621e-05
[1277,] 0.0008142964 0.0002161395 1.851070e-04
[1278,] 0.0008380042 0.0002162075 1.888866e-04
[1279,] 0.0005647918 0.0002381207 2.649366e-04
[1280,] 0.0002367692 0.0002126636 6.765141e-05
[1281,] 0.0002367420 0.0002136980 6.792781e-05
[1282,] 0.0002366655 0.0002132267 6.799177e-05
[1283,] 0.0007962864 0.0002163013 1.798704e-04
[1284,] 0.0002366672 0.0002151976 6.853457e-05
[1285,] 0.0007444175 0.0002162346 1.705787e-04
[1286,] 0.0002213115 0.0002311601 6.113696e-05
[1287,] 0.0005321515 0.0002431446 2.623986e-04
[1288,] 0.0002205731 0.0002371998 7.558982e-05
[1289,] 0.0004465065 0.0002491003 2.289546e-04
[1290,] 0.0005993168 0.0002374933 2.799555e-04
[1291,] 0.0002367477 0.0002132758 6.780810e-05
[1292,] 0.0005567218 0.0002389756 2.635199e-04
[1293,] 0.0003441820 0.0002206283 8.387137e-05
[1294,] 0.0005654642 0.0002359533 2.589893e-04
[1295,] 0.0003447837 0.0002207852 8.378329e-05
[1296,] 0.0003321617 0.0002224844 7.964918e-05
[1297,] 0.0002367488 0.0002137271 6.792384e-05
[1298,] 0.0004916705 0.0002359281 2.234915e-04
[1299,] 0.0002159897 0.0002388029 7.553996e-05
[1300,] 0.0002774150 0.0002037766 7.116355e-05
[1301,] 0.0001835485 0.0003072118 6.858367e-05
[1302,] 0.0001839495 0.0002560546 5.871952e-05
[1303,] 0.0002294622 0.0002348403 5.456855e-05
[1304,] 0.0002397019 0.0002454337 7.212065e-05
[1305,] 0.0002617455 0.0002411556 8.702365e-05
[1306,] 0.0002303414 0.0002198894 6.541867e-05
[1307,] 0.0004419235 0.0002268395 9.261814e-05
[1308,] 0.0002453944 0.0002213796 6.706596e-05
[1309,] 0.0004201778 0.0002000952 9.492302e-05
[1310,] 0.0002601425 0.0002202951 7.340778e-05
[1311,] 0.0004970552 0.0002111067 1.125125e-04
[1312,] 0.0003399524 0.0002022174 9.827361e-05
[1313,] 0.0002620129 0.0002488970 1.083014e-04
[1314,] 0.0003218600 0.0002256220 1.265093e-04
[1315,] 0.0002969166 0.0002434921 1.331449e-04
[1316,] 0.0003396425 0.0002020305 9.778468e-05
[1317,] 0.0003027571 0.0002445102 1.375192e-04
[1318,] 0.0003106114 0.0002441579 1.415080e-04
[1319,] 0.0005826555 0.0002117540 1.248361e-04
[1320,] 0.0003441967 0.0002012834 9.698359e-05
[1321,] 0.0003109815 0.0002432034 1.405504e-04
[1322,] 0.0003002964 0.0002401477 1.313172e-04
[1323,] 0.0003329750 0.0002019650 9.604749e-05
[1324,] 0.0003102164 0.0002432871 1.402694e-04
[1325,] 0.0002878328 0.0002150056 6.882809e-05
[1326,] 0.0001905648 0.0002389783 6.121351e-05
[1327,] 0.0003015012 0.0002422412 1.343085e-04
[1328,] 0.0001867522 0.0002388691 6.028202e-05
[1329,] 0.0003065377 0.0002230630 6.568247e-05
[1330,] 0.0002305908 0.0002336391 8.944332e-05
[1331,] 0.0002309642 0.0002404276 9.364149e-05
[1332,] 0.0002149171 0.0002551984 9.253738e-05
[1333,] 0.0004915696 0.0002108481 1.095628e-04
[1334,] 0.0002298749 0.0002365320 9.075259e-05
[1335,] 0.0004502906 0.0002110029 1.021253e-04
[1336,] 0.0002122799 0.0002470772 8.710081e-05
[1337,] 0.0002288040 0.0002360072 8.984627e-05
[1338,] 0.0002316209 0.0002371019 9.207343e-05
[1339,] 0.0002344517 0.0002423256 9.680840e-05
[1340,] 0.0002088219 0.0002615658 7.490217e-05
[1341,] 0.0002193736 0.0002447369 6.970652e-05
[1342,] 0.0003978125 0.0002154091 1.433563e-04
[1343,] 0.0003521273 0.0002499498 7.666176e-05
[1344,] 0.0002245591 0.0002343114 8.642880e-05
[1345,] 0.0002200061 0.0002329553 6.855288e-05
[1346,] 0.0002331435 0.0002276120 6.509409e-05
[1347,] 0.0001872360 0.0002003552 5.447217e-05
[1348,] 0.0002413635 0.0002123809 6.896542e-05
[1349,] 0.0002212221 0.0002204298 7.562494e-05
[1350,] 0.0001996275 0.0002382496 5.048399e-05
[1351,] 0.0002195766 0.0002177240 7.319522e-05
[1352,] 0.0002191638 0.0002402264 6.566344e-05
[1353,] 0.0002266225 0.0002345444 6.889021e-05
[1354,] 0.0002105317 0.0002157149 6.852507e-05
[1355,] 0.0002655824 0.0002054639 7.597196e-05
[1356,] 0.0002206117 0.0002398650 8.616580e-05
[1357,] 0.0002245354 0.0002387933 8.798408e-05
[1358,] 0.0002259660 0.0002165722 5.952203e-05
[1359,] 0.0002276596 0.0002145669 6.127706e-05
[1360,] 0.0003189217 0.0002407392 7.461447e-05
[1361,] 0.0002233452 0.0002463222 9.116602e-05
[1362,] 0.0011554912 0.0002450342 3.758565e-04
[1363,] 0.0002119117 0.0002575599 7.657590e-05
[1364,] 0.0002319616 0.0002428441 6.774642e-05
[1365,] 0.0001960088 0.0002050157 5.536351e-05
[1366,] 0.0002134110 0.0002155009 6.919149e-05
[1367,] 0.0002229048 0.0002405258 8.793105e-05
[1368,] 0.0001914313 0.0002133182 4.858255e-05
[1369,] 0.0001977494 0.0002142693 4.922978e-05
[1370,] 0.0001664970 0.0002268932 5.440547e-05
[1371,] 0.0002354525 0.0002410801 6.891780e-05
[1372,] 0.0002360453 0.0002411533 6.900385e-05
[1373,] 0.0001961634 0.0002067494 5.394337e-05
[1374,] 0.0002066630 0.0002055116 5.300358e-05
[1375,] 0.0002296032 0.0002399260 6.849441e-05
[1376,] 0.0002141917 0.0002226571 7.417096e-05
[1377,] 0.0001670933 0.0002294158 5.535330e-05
[1378,] 0.0002591170 0.0002058685 7.159711e-05
[1379,] 0.0001667872 0.0002333552 5.592587e-05
[1380,] 0.0002197126 0.0002333594 8.300001e-05
[1381,] 0.0002881796 0.0002021647 8.164856e-05
[1382,] 0.0003040157 0.0002037839 7.699856e-05
[1383,] 0.0002177288 0.0002322514 8.133580e-05
[1384,] 0.0001984867 0.0002257860 5.015250e-05
[1385,] 0.0002162390 0.0002136237 5.978604e-05
[1386,] 0.0002981979 0.0002035139 7.649056e-05
[1387,] 0.0002296125 0.0002350971 8.865234e-05
[1388,] 0.0002634800 0.0002420570 8.303300e-05
[1389,] 0.0002166902 0.0002143947 5.951459e-05
[1390,] 0.0002135492 0.0002350893 8.020961e-05
[1391,] 0.0002177089 0.0002130940 6.079593e-05
[1392,] 0.0002090472 0.0002508133 4.703050e-05
[1393,] 0.0002231919 0.0002646151 4.757873e-05
[1394,] 0.0001674959 0.0002280436 5.536399e-05
[1395,] 0.0001974804 0.0002493042 6.896540e-05
[1396,] 0.0002190644 0.0002125046 6.358348e-05
[1397,] 0.0002134240 0.0002348821 8.000294e-05
[1398,] 0.0002246988 0.0002408060 6.657113e-05
[1399,] 0.0002180074 0.0002384449 4.890299e-05
[1400,] 0.0002109930 0.0002396147 4.814758e-05
[1401,] 0.0002127372 0.0002237389 7.366722e-05
[1402,] 0.0002646664 0.0002176057 6.032465e-05
[1403,] 0.0002027725 0.0002163137 6.582705e-05
[1404,] 0.0002688559 0.0002174294 6.101632e-05
[1405,] 0.0002161383 0.0002366224 8.248334e-05
[1406,] 0.0002067316 0.0002169544 6.855168e-05
[1407,] 0.0001681745 0.0002330824 5.711681e-05
[1408,] 0.0002611634 0.0002173650 5.981611e-05
[1409,] 0.0002655193 0.0002040224 6.886441e-05
[1410,] 0.0002563345 0.0002307170 6.670851e-05
[1411,] 0.0002036852 0.0002453200 4.711274e-05
[1412,] 0.0002689963 0.0002556394 5.872010e-05
[1413,] 0.0002108702 0.0002655709 4.670513e-05
[1414,] 0.0002165343 0.0002657671 4.706713e-05
[1415,] 0.0002144244 0.0002340072 7.935131e-05
[1416,] 0.0002114328 0.0002444906 8.235073e-05
[1417,] 0.0002113994 0.0002476695 7.605464e-05
[1418,] 0.0002673056 0.0002554308 5.855538e-05
[1419,] 0.0002026776 0.0002194097 6.890127e-05
[1420,] 0.0002191142 0.0002532344 9.130437e-05
[1421,] 0.0002016158 0.0002199633 6.895855e-05
[1422,] 0.0002901154 0.0002061185 6.977967e-05
[1423,] 0.0002878586 0.0002074954 6.808493e-05
[1424,] 0.0001666808 0.0002385725 5.697590e-05
[1425,] 0.0002110559 0.0002466143 8.294633e-05
[1426,] 0.0002049460 0.0002189101 6.923816e-05
[1427,] 0.0002137489 0.0002473785 8.518082e-05
[1428,] 0.0002099669 0.0002450571 6.895024e-05
[1429,] 0.0002115389 0.0002494994 8.446718e-05
[1430,] 0.0002129447 0.0002482121 8.496633e-05
[1431,] 0.0002917026 0.0002057420 7.041544e-05
[1432,] 0.0002112670 0.0002507203 8.473041e-05
[1433,] 0.0002110770 0.0002460116 8.268375e-05
[1434,] 0.0002183000 0.0002621553 4.737071e-05
[1435,] 0.0002117694 0.0002284470 4.974642e-05
[1436,] 0.0002252030 0.0002641443 4.775263e-05
[1437,] 0.0002247210 0.0002627689 4.779135e-05
[1438,] 0.0003063165 0.0002026154 7.446667e-05
[1439,] 0.0002006375 0.0002273535 4.869436e-05
[1440,] 0.0002318231 0.0004063875 4.541811e-05
[1441,] 0.0002060706 0.0002189505 6.965955e-05
[1442,] 0.0002070138 0.0002189200 6.996155e-05
[1443,] 0.0002529666 0.0002127131 6.062144e-05
[1444,] 0.0002247038 0.0003588141 4.568149e-05
[1445,] 0.0003000698 0.0002238035 5.989114e-05
[1446,] 0.0002109364 0.0002484360 8.359093e-05
[1447,] 0.0002222624 0.0003599835 4.560810e-05
[1448,] 0.0003002672 0.0002239047 5.988985e-05
[1449,] 0.0002119924 0.0002472252 8.385602e-05
[1450,] 0.0001680945 0.0002325377 5.666240e-05
[1451,] 0.0002355029 0.0002265617 6.932523e-05
[1452,] 0.0002815119 0.0002454190 9.509037e-05
[1453,] 0.0002140252 0.0002819562 4.693087e-05
[1454,] 0.0002546141 0.0002130332 6.067065e-05
[1455,] 0.0002866952 0.0002453523 9.689667e-05
[1456,] 0.0002090316 0.0002509509 8.313529e-05
[1457,] 0.0003183823 0.0002279089 6.150258e-05
[1458,] 0.0002087783 0.0002486207 8.205013e-05
[1459,] 0.0002322947 0.0002443445 8.187747e-05
[1460,] 0.0002112937 0.0002515569 8.511704e-05
[1461,] 0.0002046861 0.0002181304 6.836243e-05
[1462,] 0.0001688782 0.0002336108 5.741810e-05
[1463,] 0.0002092565 0.0002471499 8.183541e-05
[1464,] 0.0002103810 0.0002518433 8.450405e-05
[1465,] 0.0001687412 0.0002354625 5.775615e-05
[1466,] 0.0002123110 0.0002537476 8.678193e-05
[1467,] 0.0002141232 0.0002071119 5.745980e-05
[1468,] 0.0002106569 0.0002476608 8.307219e-05
[1469,] 0.0002113832 0.0002493083 8.427964e-05
[1470,] 0.0003240923 0.0001987147 8.575248e-05
[1471,] 0.0002097867 0.0002449485 6.896571e-05
[1472,] 0.0002123423 0.0002485067 8.465899e-05
[1473,] 0.0002127282 0.0002484818 8.493065e-05
[1474,] 0.0002106008 0.0002510089 8.437522e-05
[1475,] 0.0002122980 0.0002493262 8.496620e-05
[1476,] 0.0002973426 0.0002331711 5.787375e-05
[1477,] 0.0002156322 0.0002409993 6.441328e-05
[1478,] 0.0002095015 0.0002505010 8.332566e-05
[1479,] 0.0002112331 0.0002486462 8.389973e-05
[1480,] 0.0003072670 0.0002001588 9.251347e-05
[1481,] 0.0002043107 0.0002187637 6.885726e-05
[1482,] 0.0002121346 0.0002476535 8.412900e-05
[1483,] 0.0002726056 0.0002025944 8.271942e-05
[1484,] 0.0002107651 0.0002489823 8.367921e-05
[1485,] 0.0002111148 0.0002196028 7.205507e-05
[1486,] 0.0002129443 0.0002497170 8.558945e-05
[1487,] 0.0002091693 0.0002469168 8.167646e-05
[1488,] 0.0002208532 0.0002174952 7.197076e-05
[1489,] 0.0002153221 0.0002491574 8.706627e-05
[1490,] 0.0002088239 0.0002198396 7.145385e-05
[1491,] 0.0002111501 0.0002508709 8.472806e-05
[1492,] 0.0002110584 0.0002518424 8.504920e-05
[1493,] 0.0002082424 0.0002704519 8.968061e-05
[1494,] 0.0001688247 0.0002322525 5.704321e-05
[1495,] 0.0002654096 0.0002314733 6.805797e-05
[1496,] 0.0002111155 0.0002507784 8.466711e-05
[1497,] 0.0002057304 0.0002209050 7.111210e-05
[1498,] 0.0002125803 0.0002473005 8.418228e-05
[1499,] 0.0002124908 0.0002600785 8.938373e-05
[1500,] 0.0002426872 0.0003618234 9.812950e-05
[1501,] 0.0002130036 0.0002638895 9.133550e-05
[1502,] 0.0002281916 0.0002005724 6.632936e-05
[1503,] 0.0001701930 0.0002341869 5.852967e-05
[1504,] 0.0002123959 0.0002613922 8.982567e-05
[1505,] 0.0002137897 0.0002595577 9.022125e-05
[1506,] 0.0002181681 0.0002416923 6.459340e-05
[1507,] 0.0002140873 0.0002181763 7.167230e-05
[1508,] 0.0003145767 0.0002640592 5.925773e-05
[1509,] 0.0002129253 0.0002586389 8.916022e-05
[1510,] 0.0002238481 0.0002174678 7.402140e-05
[1511,] 0.0002157136 0.0002159835 6.914145e-05
[1512,] 0.0002087068 0.0002575249 8.512594e-05
[1513,] 0.0002077992 0.0002616351 8.585387e-05
[1514,] 0.0002591567 0.0002353929 6.477966e-05
[1515,] 0.0002433058 0.0006561912 1.513245e-04
[1516,] 0.0002413986 0.0003428639 9.601602e-05
[1517,] 0.0002053837 0.0002322208 7.274083e-05
[1518,] 0.0002114187 0.0002589969 8.796242e-05
[1519,] 0.0002127877 0.0002588742 8.901507e-05
[1520,] 0.0002108813 0.0002663105 9.041894e-05
[1521,] 0.0002188708 0.0002172947 7.229009e-05
[1522,] 0.0002125695 0.0002592604 8.899419e-05
[1523,] 0.0002195541 0.0002183810 7.384837e-05
[1524,] 0.0002133624 0.0002599889 8.993234e-05
[1525,] 0.0003589632 0.0002816803 6.041135e-05
[1526,] 0.0002133856 0.0002554789 8.810107e-05
[1527,] 0.0002007206 0.0002326989 7.647598e-05
[1528,] 0.0003464856 0.0002592456 6.352583e-05
[1529,] 0.0002144430 0.0002521256 8.750194e-05
[1530,] 0.0003033449 0.0002554296 6.301878e-05
[1531,] 0.0001710703 0.0002338394 5.879520e-05
[1532,] 0.0003072174 0.0002551036 6.360298e-05
[1533,] 0.0002443469 0.0006490911 1.468788e-04
[1534,] 0.0003594853 0.0002823586 6.036729e-05
[1535,] 0.0002061543 0.0002717796 8.811398e-05
[1536,] 0.0002076125 0.0002738858 9.029677e-05
[1537,] 0.0002135753 0.0002307152 5.561863e-05
[1538,] 0.0002096083 0.0002606031 5.680677e-05
[1539,] 0.0003258096 0.0002582816 6.515952e-05
[1540,] 0.0003173779 0.0002562880 6.465741e-05
[1541,] 0.0003110041 0.0003019516 5.071994e-05
[1542,] 0.0002171675 0.0002929485 4.583823e-05
[1543,] 0.0001706479 0.0002343984 5.885214e-05
[1544,] 0.0001739866 0.0002347721 6.090710e-05
[1545,] 0.0002278395 0.0002177504 7.592217e-05
[1546,] 0.0005068605 0.0002418512 9.749487e-05
[1547,] 0.0002682178 0.0001994825 6.783002e-05
[1548,] 0.0002132392 0.0002169765 7.023111e-05
[1549,] 0.0002103349 0.0002200749 7.241606e-05
[1550,] 0.0002051250 0.0002669010 8.542174e-05
[1551,] 0.0002252676 0.0002203993 7.611831e-05
[1552,] 0.0002112706 0.0002239444 5.937336e-05
[1553,] 0.0001927818 0.0002500294 6.138300e-05
[1554,] 0.0002727009 0.0002415228 8.509914e-05
[1555,] 0.0002131193 0.0002310227 7.738573e-05
[1556,] 0.0003160375 0.0001982120 7.890938e-05
[1557,] 0.0004959137 0.0002331795 1.090545e-04
[1558,] 0.0001934060 0.0002338540 7.020531e-05
[1559,] 0.0002313536 0.0002550350 6.103063e-05
[1560,] 0.0002101181 0.0002261816 5.839157e-05
[1561,] 0.0002067030 0.0002344121 6.171215e-05
[1562,] 0.0002227219 0.0002034130 6.685309e-05
[1563,] 0.0002224734 0.0002034920 6.694036e-05
[1564,] 0.0002192958 0.0002460058 5.995120e-05
[1565,] 0.0003087072 0.0002004448 7.338820e-05
[1566,] 0.0002307078 0.0002559999 6.075079e-05
[1567,] 0.0002368314 0.0002557160 6.173077e-05
[1568,] 0.0002312623 0.0002554360 6.092888e-05
[1569,] 0.0004145307 0.0002613172 2.294618e-04
[1570,] 0.0002046762 0.0002339415 7.548162e-05
[1571,] 0.0002273872 0.0002532476 6.075116e-05
[1572,] 0.0002868403 0.0001996009 7.074644e-05
[1573,] 0.0002203704 0.0003534578 5.112912e-05
[1574,] 0.0001986220 0.0002056343 5.974494e-05
[1575,] 0.0002223451 0.0002286398 5.738633e-05
[1576,] 0.0002776496 0.0001995999 6.904145e-05
[1577,] 0.0002054623 0.0002607700 8.360663e-05
[1578,] 0.0002040681 0.0002344840 7.570327e-05
[1579,] 0.0002054147 0.0002097706 6.738568e-05
[1580,] 0.0002819912 0.0001990595 7.067784e-05
[1581,] 0.0002045460 0.0002260070 5.532379e-05
[1582,] 0.0002043031 0.0002267260 5.515152e-05
[1583,] 0.0003037127 0.0002001156 7.283246e-05
[1584,] 0.0004680855 0.0002356155 9.552299e-05
[1585,] 0.0002948445 0.0001995497 7.224067e-05
[1586,] 0.0002976748 0.0002053652 6.679529e-05
[1587,] 0.0002071718 0.0002077675 6.612801e-05
[1588,] 0.0002843852 0.0002027345 6.672398e-05
[1589,] 0.0002559830 0.0001991534 6.545675e-05
[1590,] 0.0002871628 0.0002006791 6.915489e-05
[1591,] 0.0002062936 0.0003082660 1.001482e-04
[1592,] 0.0002747654 0.0002001462 6.768802e-05
[1593,] 0.0001922081 0.0002073166 6.075127e-05
[1594,] 0.0001930110 0.0002071121 6.083670e-05
[1595,] 0.0002200319 0.0002562849 5.914401e-05
[1596,] 0.0001969097 0.0002321458 7.094182e-05
[1597,] 0.0002826159 0.0002004616 6.871699e-05
[1598,] 0.0001905068 0.0002501095 6.122390e-05
[1599,] 0.0001969716 0.0002306975 7.015104e-05
[1600,] 0.0001991691 0.0002054183 5.895512e-05
[1601,] 0.0002175647 0.0002555322 5.888803e-05
[1602,] 0.0001976154 0.0002601307 7.042254e-05
[1603,] 0.0003842892 0.0002095000 7.929397e-05
[1604,] 0.0001966800 0.0003829967 9.142945e-05
[1605,] 0.0004020023 0.0004887178 5.042060e-04
[1606,] 0.0003692973 0.0002067008 7.878793e-05
[1607,] 0.0003189289 0.0002196647 1.064726e-04
[1608,] 0.0003174470 0.0002084782 6.925078e-05
[1609,] 0.0003061062 0.0002093944 6.696469e-05
[1610,] 0.0003307187 0.0002337457 1.306298e-04
[1611,] 0.0003933328 0.0002065460 8.238640e-05
[1612,] 0.0003880580 0.0002138245 7.574562e-05
[1613,] 0.0004094076 0.0002118181 7.997850e-05
[1614,] 0.0001981017 0.0002409544 5.885936e-05
[1615,] 0.0002507139 0.0002201612 5.678795e-05
[1616,] 0.0003227215 0.0002367699 1.315914e-04
[1617,] 0.0002002013 0.0002428544 5.835658e-05
[1618,] 0.0001974742 0.0002876689 7.557674e-05
[1619,] 0.0001980096 0.0002445719 5.929146e-05
[1620,] 0.0001979571 0.0002448327 5.933915e-05
[1621,] 0.0001975368 0.0002405223 5.903421e-05
[1622,] 0.0001981189 0.0002407860 5.882926e-05
[1623,] 0.0001989101 0.0002426955 5.875262e-05
[1624,] 0.0001988496 0.0002427887 5.876827e-05
[1625,] 0.0001675796 0.0002141898 5.308060e-05
[1626,] 0.0001703641 0.0002287206 5.726208e-05
[1627,] 0.0001665452 0.0002301512 5.365475e-05
[1628,] 0.0001975415 0.0002411653 5.910609e-05
[1629,] 0.0001946493 0.0002052565 5.591179e-05
[1630,] 0.0001952903 0.0002049994 5.606299e-05
[1631,] 0.0001978870 0.0002727063 7.354547e-05
[1632,] 0.0001978839 0.0002391252 5.874276e-05
[1633,] 0.0001942514 0.0002077227 5.569905e-05
[1634,] 0.0001974847 0.0002581368 6.116256e-05
[1635,] 0.0001984177 0.0002424794 5.889337e-05
[1636,] 0.0001946091 0.0002050331 5.597484e-05
[1637,] 0.0001949198 0.0002053056 5.594847e-05
[1638,] 0.0001979670 0.0002470067 5.957857e-05
[1639,] 0.0001982721 0.0002433604 5.904507e-05
[1640,] 0.0001972014 0.0002884571 7.464804e-05
[1641,] 0.0001941256 0.0002161453 5.730584e-05
[1642,] 0.0001697155 0.0002273565 5.653239e-05
[1643,] 0.0001974844 0.0002893494 7.595951e-05
[1644,] 0.0003018884 0.0002407683 1.038241e-04
[1645,] 0.0001945414 0.0002737419 6.626321e-05
[1646,] 0.0002006767 0.0002418485 5.814659e-05
[1647,] 0.0001934401 0.0002055206 5.572577e-05
[1648,] 0.0003157468 0.0002448127 1.165975e-04
[1649,] 0.0001991362 0.0002168927 5.616611e-05
[1650,] 0.0001947281 0.0002096392 5.562305e-05
[1651,] 0.0001940161 0.0002059461 5.572127e-05
[1652,] 0.0001945484 0.0002083844 5.567371e-05
[1653,] 0.0001677799 0.0002274027 5.525262e-05
[1654,] 0.0002029956 0.0003074365 9.002605e-05
[1655,] 0.0002831991 0.0002160330 9.680609e-05
[1656,] 0.0002320087 0.0002413759 5.759570e-05
[1657,] 0.0002386540 0.0005007572 1.559716e-04
[1658,] 0.0002389662 0.0004107507 1.352611e-04
[1659,] 0.0002888758 0.0002121154 9.318457e-05
[1660,] 0.0002386871 0.0004684643 1.481121e-04
[1661,] 0.0002048206 0.0003054456 9.221574e-05
[1662,] 0.0002474297 0.0002125009 7.245423e-05
[1663,] 0.0001998569 0.0002471033 5.481705e-05
[1664,] 0.0002755129 0.0002102073 8.456765e-05
[1665,] 0.0002050411 0.0003083589 9.330215e-05
```
