## Supplementary material for "Characterization of shared and ancestry-specific signals driving complex traits using multi-ancestry fine-mapping": s1_data.bim

```
8	chr8:105069561:A:G	0	105069561	G	A
8	chr8:105070597:T:C	0	105070597	C	T
8	chr8:105070947:G:A	0	105070947	A	G
8	chr8:105071042:C:T	0	105071042	T	C
8	chr8:105071865:T:G	0	105071865	G	T
8	chr8:105072442:A:G	0	105072442	G	A
8	chr8:105072607:G:A	0	105072607	A	G
8	chr8:105074046:A:G	0	105074046	G	A
8	chr8:105074308:G:A	0	105074308	A	G
8	chr8:105074558:C:T	0	105074558	T	C
8	chr8:105075634:G:A	0	105075634	A	G
8	chr8:105075680:G:A	0	105075680	A	G
8	chr8:105076176:G:A	0	105076176	A	G
8	chr8:105076974:T:C	0	105076974	C	T
8	chr8:105077059:T:G	0	105077059	G	T
8	chr8:105077374:C:T	0	105077374	T	C
8	chr8:105078846:A:T	0	105078846	T	A
8	chr8:105079273:G:C	0	105079273	C	G
8	chr8:105079818:C:T	0	105079818	T	C
8	chr8:105080398:ATC:A	0	105080398	A	ATC
8	chr8:105080637:A:T	0	105080637	T	A
8	chr8:105081264:C:G	0	105081264	G	C
8	chr8:105082540:T:TAC	0	105082540	TAC	T
8	chr8:105084772:A:G	0	105084772	G	A
8	chr8:105086400:C:G	0	105086400	G	C
8	chr8:105086525:C:T	0	105086525	T	C
8	chr8:105086705:A:T	0	105086705	T	A
8	chr8:105087188:A:G	0	105087188	G	A
8	chr8:105087646:C:A	0	105087646	A	C
8	chr8:105088456:T:C	0	105088456	C	T
8	chr8:105088594:T:C	0	105088594	C	T
8	chr8:105088612:A:G	0	105088612	G	A
8	chr8:105089195:C:A	0	105089195	A	C
8	chr8:105090726:A:G	0	105090726	G	A
8	chr8:105092331:C:T	0	105092331	T	C
8	chr8:105093040:C:A	0	105093040	A	C
8	chr8:105093583:A:G	0	105093583	G	A
8	chr8:105094723:A:G	0	105094723	G	A
8	chr8:105094878:C:T	0	105094878	T	C
8	chr8:105095769:G:T	0	105095769	T	G
8	chr8:105095836:G:A	0	105095836	A	G
8	chr8:105096053:C:T	0	105096053	T	C
8	chr8:105096075:T:A	0	105096075	A	T
8	chr8:105096256:T:C	0	105096256	C	T
8	chr8:105096365:T:C	0	105096365	C	T
8	chr8:105098462:C:A	0	105098462	A	C
8	chr8:105098472:G:T	0	105098472	T	G
8	chr8:105098881:G:A	0	105098881	A	G
8	chr8:105099434:T:G	0	105099434	G	T
8	chr8:105099563:G:C	0	105099563	C	G
8	chr8:105099728:C:T	0	105099728	T	C
8	chr8:105100016:G:A	0	105100016	A	G
8	chr8:105101590:G:A	0	105101590	A	G
8	chr8:105102320:C:T	0	105102320	T	C
8	chr8:105102366:A:C	0	105102366	C	A
8	chr8:105102576:G:A	0	105102576	A	G
8	chr8:105103495:G:A	0	105103495	A	G
8	chr8:105103584:G:A	0	105103584	A	G
8	chr8:105103981:A:G	0	105103981	G	A
8	chr8:105103986:G:A	0	105103986	A	G
8	chr8:105104009:G:A	0	105104009	A	G
8	chr8:105105564:G:A	0	105105564	A	G
8	chr8:105105670:C:T	0	105105670	T	C
8	chr8:105105855:A:G	0	105105855	G	A
8	chr8:105105971:GTTAA:G	0	105105971	G	GTTAA
8	chr8:105106036:G:A	0	105106036	A	G
8	chr8:105106071:G:A	0	105106071	A	G
8	chr8:105106723:A:G	0	105106723	G	A
8	chr8:105107792:T:C	0	105107792	C	T
8	chr8:105108042:T:C	0	105108042	C	T
8	chr8:105108119:T:C	0	105108119	C	T
8	chr8:105108120:G:A	0	105108120	A	G
8	chr8:105108222:G:A	0	105108222	A	G
8	chr8:105108959:A:G	0	105108959	G	A
8	chr8:105109454:T:C	0	105109454	C	T
8	chr8:105109517:C:T	0	105109517	T	C
8	chr8:105110054:A:T	0	105110054	T	A
8	chr8:105110086:T:G	0	105110086	G	T
8	chr8:105110119:A:T	0	105110119	T	A
8	chr8:105110212:G:A	0	105110212	A	G
8	chr8:105111646:A:G	0	105111646	G	A
8	chr8:105112592:C:T	0	105112592	T	C
8	chr8:105112628:G:A	0	105112628	A	G
8	chr8:105112825:G:A	0	105112825	A	G
8	chr8:105113009:T:C	0	105113009	C	T
8	chr8:105113243:T:C	0	105113243	C	T
8	chr8:105113624:A:G	0	105113624	G	A
8	chr8:105113797:T:A	0	105113797	A	T
8	chr8:105114902:A:G	0	105114902	G	A
8	chr8:105116186:GA:G	0	105116186	G	GA
8	chr8:105116597:G:A	0	105116597	A	G
8	chr8:105116631:G:A	0	105116631	A	G
8	chr8:105117632:A:G	0	105117632	G	A
8	chr8:105117680:T:C	0	105117680	C	T
8	chr8:105118151:A:G	0	105118151	G	A
8	chr8:105119546:T:C	0	105119546	C	T
8	chr8:105119736:G:A	0	105119736	A	G
8	chr8:105119851:T:G	0	105119851	G	T
8	chr8:105119893:A:T	0	105119893	T	A
8	chr8:105120797:T:A	0	105120797	A	T
8	chr8:105121333:C:T	0	105121333	T	C
8	chr8:105121663:A:G	0	105121663	G	A
8	chr8:105121689:A:G	0	105121689	G	A
8	chr8:105122123:T:A	0	105122123	A	T
8	chr8:105122793:G:A	0	105122793	A	G
8	chr8:105122862:C:T	0	105122862	T	C
8	chr8:105123103:G:T	0	105123103	T	G
8	chr8:105123239:G:A	0	105123239	A	G
8	chr8:105123922:C:T	0	105123922	T	C
8	chr8:105124090:G:A	0	105124090	A	G
8	chr8:105125531:C:T	0	105125531	T	C
8	chr8:105125541:A:G	0	105125541	G	A
8	chr8:105127596:G:C	0	105127596	C	G
8	chr8:105128107:C:A	0	105128107	A	C
8	chr8:105128678:T:A	0	105128678	A	T
8	chr8:105129299:T:G	0	105129299	G	T
8	chr8:105129568:C:G	0	105129568	G	C
8	chr8:105129881:A:G	0	105129881	G	A
8	chr8:105130105:C:T	0	105130105	T	C
8	chr8:105130348:A:G	0	105130348	G	A
8	chr8:105130721:T:G	0	105130721	G	T
8	chr8:105131425:A:G	0	105131425	G	A
8	chr8:105132588:C:A	0	105132588	A	C
8	chr8:105132657:TA:T	0	105132657	T	TA
8	chr8:105133096:GC:G	0	105133096	G	GC
8	chr8:105133628:A:G	0	105133628	G	A
8	chr8:105134060:C:G	0	105134060	G	C
8	chr8:105134280:T:A	0	105134280	A	T
8	chr8:105134927:T:G	0	105134927	G	T
8	chr8:105135481:T:C	0	105135481	C	T
8	chr8:105137700:G:A	0	105137700	A	G
8	chr8:105137889:A:G	0	105137889	G	A
8	chr8:105138357:A:C	0	105138357	C	A
8	chr8:105138522:A:G	0	105138522	G	A
8	chr8:105138621:A:C	0	105138621	C	A
8	chr8:105138892:C:T	0	105138892	T	C
8	chr8:105140090:A:G	0	105140090	G	A
8	chr8:105141923:A:G	0	105141923	G	A
8	chr8:105142305:A:G	0	105142305	G	A
8	chr8:105144264:A:G	0	105144264	G	A
8	chr8:105144456:T:C	0	105144456	C	T
8	chr8:105144800:AAG:A	0	105144800	A	AAG
8	chr8:105146968:A:G	0	105146968	G	A
8	chr8:105150323:G:A	0	105150323	A	G
8	chr8:105150922:G:A	0	105150922	A	G
8	chr8:105154569:T:A	0	105154569	A	T
8	chr8:105156710:C:A	0	105156710	A	C
8	chr8:105156839:A:G	0	105156839	G	A
8	chr8:105157682:T:G	0	105157682	G	T
8	chr8:105159604:C:T	0	105159604	T	C
8	chr8:105159606:G:T	0	105159606	T	G
8	chr8:105162672:A:G	0	105162672	G	A
8	chr8:105163639:T:C	0	105163639	C	T
8	chr8:105164223:C:T	0	105164223	T	C
8	chr8:105164864:A:G	0	105164864	G	A
8	chr8:105165266:C:T	0	105165266	T	C
8	chr8:105168458:A:G	0	105168458	G	A
8	chr8:105168646:A:G	0	105168646	G	A
8	chr8:105169139:A:T	0	105169139	T	A
8	chr8:105170096:T:C	0	105170096	C	T
8	chr8:105170224:G:A	0	105170224	A	G
8	chr8:105171090:C:T	0	105171090	T	C
8	chr8:105174090:TATGTC:T	0	105174090	T	TATGTC
8	chr8:105174328:C:A	0	105174328	A	C
8	chr8:105175071:A:G	0	105175071	G	A
8	chr8:105175808:C:T	0	105175808	T	C
8	chr8:105176299:A:G	0	105176299	G	A
8	chr8:105178091:G:A	0	105178091	A	G
8	chr8:105178273:TAAG:T	0	105178273	T	TAAG
8	chr8:105178475:G:T	0	105178475	T	G
8	chr8:105178786:A:G	0	105178786	G	A
8	chr8:105178787:C:A	0	105178787	A	C
8	chr8:105179258:T:G	0	105179258	G	T
8	chr8:105179565:G:C	0	105179565	C	G
8	chr8:105180645:C:T	0	105180645	T	C
8	chr8:105181942:T:C	0	105181942	C	T
8	chr8:105184039:T:C	0	105184039	C	T
8	chr8:105184558:A:G	0	105184558	G	A
8	chr8:105184604:G:C	0	105184604	C	G
8	chr8:105185064:T:C	0	105185064	C	T
8	chr8:105185172:T:C	0	105185172	C	T
8	chr8:105185612:GA:G	0	105185612	G	GA
8	chr8:105185901:A:G	0	105185901	G	A
8	chr8:105186530:C:T	0	105186530	T	C
8	chr8:105186566:T:C	0	105186566	C	T
8	chr8:105186732:G:A	0	105186732	A	G
8	chr8:105187169:T:G	0	105187169	G	T
8	chr8:105187452:A:G	0	105187452	G	A
8	chr8:105188755:A:G	0	105188755	G	A
8	chr8:105192366:C:T	0	105192366	T	C
8	chr8:105192392:T:C	0	105192392	C	T
8	chr8:105195216:T:C	0	105195216	C	T
8	chr8:105195447:C:T	0	105195447	T	C
8	chr8:105196227:C:T	0	105196227	T	C
8	chr8:105196739:G:A	0	105196739	A	G
8	chr8:105197601:T:A	0	105197601	A	T
8	chr8:105197686:G:A	0	105197686	A	G
8	chr8:105198218:A:T	0	105198218	T	A
8	chr8:105198728:A:G	0	105198728	G	A
8	chr8:105200645:A:G	0	105200645	G	A
8	chr8:105201867:G:A	0	105201867	A	G
8	chr8:105201890:A:T	0	105201890	T	A
8	chr8:105203066:T:G	0	105203066	G	T
8	chr8:105203658:G:A	0	105203658	A	G
8	chr8:105204074:C:T	0	105204074	T	C
8	chr8:105204108:C:T	0	105204108	T	C
8	chr8:105205209:G:A	0	105205209	A	G
8	chr8:105208439:A:G	0	105208439	G	A
8	chr8:105210292:G:A	0	105210292	A	G
8	chr8:105210478:C:T	0	105210478	T	C
8	chr8:105210868:A:T	0	105210868	T	A
8	chr8:105211833:A:G	0	105211833	G	A
8	chr8:105216566:A:G	0	105216566	G	A
8	chr8:105217182:T:C	0	105217182	C	T
8	chr8:105217934:G:A	0	105217934	A	G
8	chr8:105218027:G:T	0	105218027	T	G
8	chr8:105218170:C:T	0	105218170	T	C
8	chr8:105218282:A:G	0	105218282	G	A
8	chr8:105218903:A:G	0	105218903	G	A
8	chr8:105218944:G:A	0	105218944	A	G
8	chr8:105220965:A:C	0	105220965	C	A
8	chr8:105222414:G:A	0	105222414	A	G
8	chr8:105222490:C:G	0	105222490	G	C
8	chr8:105225671:A:G	0	105225671	G	A
8	chr8:105226253:A:C	0	105226253	C	A
8	chr8:105226924:T:C	0	105226924	C	T
8	chr8:105227364:TTAA:T	0	105227364	T	TTAA
8	chr8:105228187:A:G	0	105228187	G	A
8	chr8:105228255:C:T	0	105228255	T	C
8	chr8:105229208:G:T	0	105229208	T	G
8	chr8:105229562:G:A	0	105229562	A	G
8	chr8:105230363:G:A	0	105230363	A	G
8	chr8:105230517:G:A	0	105230517	A	G
8	chr8:105231315:A:G	0	105231315	G	A
8	chr8:105231590:G:C	0	105231590	C	G
8	chr8:105232711:A:G	0	105232711	G	A
8	chr8:105233921:G:C	0	105233921	C	G
8	chr8:105234659:T:A	0	105234659	A	T
8	chr8:105235467:C:T	0	105235467	T	C
8	chr8:105236166:T:G	0	105236166	G	T
8	chr8:105237760:T:C	0	105237760	C	T
8	chr8:105238025:G:A	0	105238025	A	G
8	chr8:105238046:T:A	0	105238046	A	T
8	chr8:105239019:G:C	0	105239019	C	G
8	chr8:105239248:C:T	0	105239248	T	C
8	chr8:105239474:G:A	0	105239474	A	G
8	chr8:105240073:A:G	0	105240073	G	A
8	chr8:105240581:T:C	0	105240581	C	T
8	chr8:105241281:C:G	0	105241281	G	C
8	chr8:105241653:G:A	0	105241653	A	G
8	chr8:105242253:G:T	0	105242253	T	G
8	chr8:105242343:C:T	0	105242343	T	C
8	chr8:105242906:G:A	0	105242906	A	G
8	chr8:105243288:CAT:C	0	105243288	C	CAT
8	chr8:105243596:T:C	0	105243596	C	T
8	chr8:105244461:C:T	0	105244461	T	C
8	chr8:105245446:T:C	0	105245446	C	T
8	chr8:105245627:G:A	0	105245627	A	G
8	chr8:105245693:G:A	0	105245693	A	G
8	chr8:105245803:G:A	0	105245803	A	G
8	chr8:105247159:G:T	0	105247159	T	G
8	chr8:105247289:T:C	0	105247289	C	T
8	chr8:105247444:T:A	0	105247444	A	T
8	chr8:105247983:C:T	0	105247983	T	C
8	chr8:105248088:C:T	0	105248088	T	C
8	chr8:105248332:C:T	0	105248332	T	C
8	chr8:105248880:G:A	0	105248880	A	G
8	chr8:105249528:G:A	0	105249528	A	G
8	chr8:105249706:G:A	0	105249706	A	G
8	chr8:105249794:C:T	0	105249794	T	C
8	chr8:105250262:T:C	0	105250262	C	T
8	chr8:105250481:A:G	0	105250481	G	A
8	chr8:105250492:A:G	0	105250492	G	A
8	chr8:105250529:T:C	0	105250529	C	T
8	chr8:105251021:T:A	0	105251021	A	T
8	chr8:105251146:T:A	0	105251146	A	T
8	chr8:105251182:G:A	0	105251182	A	G
8	chr8:105252703:T:C	0	105252703	C	T
8	chr8:105252838:G:A	0	105252838	A	G
8	chr8:105253218:A:G	0	105253218	G	A
8	chr8:105253492:C:G	0	105253492	G	C
8	chr8:105253509:C:T	0	105253509	T	C
8	chr8:105253865:T:TG	0	105253865	TG	T
8	chr8:105254321:T:C	0	105254321	C	T
8	chr8:105254943:A:G	0	105254943	G	A
8	chr8:105255124:G:A	0	105255124	A	G
8	chr8:105255214:T:C	0	105255214	C	T
8	chr8:105255325:C:A	0	105255325	A	C
8	chr8:105255935:C:A	0	105255935	A	C
8	chr8:105256967:A:G	0	105256967	G	A
8	chr8:105257015:A:G	0	105257015	G	A
8	chr8:105257095:A:C	0	105257095	C	A
8	chr8:105257405:T:C	0	105257405	C	T
8	chr8:105257406:G:A	0	105257406	A	G
8	chr8:105257684:A:G	0	105257684	G	A
8	chr8:105258144:A:G	0	105258144	G	A
8	chr8:105258647:C:T	0	105258647	T	C
8	chr8:105259688:G:A	0	105259688	A	G
8	chr8:105260148:G:C	0	105260148	C	G
8	chr8:105260381:A:G	0	105260381	G	A
8	chr8:105260637:C:T	0	105260637	T	C
8	chr8:105260814:G:A	0	105260814	A	G
8	chr8:105261301:CATATTTTT:C	0	105261301	C	CATATTTTT
8	chr8:105262494:G:T	0	105262494	T	G
8	chr8:105263148:G:A	0	105263148	A	G
8	chr8:105263290:T:A	0	105263290	A	T
8	chr8:105263646:C:T	0	105263646	T	C
8	chr8:105264136:G:A	0	105264136	A	G
8	chr8:105264418:A:G	0	105264418	G	A
8	chr8:105264495:G:A	0	105264495	A	G
8	chr8:105264613:G:A	0	105264613	A	G
8	chr8:105264617:TATA:T	0	105264617	T	TATA
8	chr8:105264930:A:G	0	105264930	G	A
8	chr8:105266314:G:C	0	105266314	C	G
8	chr8:105266327:G:A	0	105266327	A	G
8	chr8:105266876:C:T	0	105266876	T	C
8	chr8:105267098:T:C	0	105267098	C	T
8	chr8:105267270:C:T	0	105267270	T	C
8	chr8:105267610:C:T	0	105267610	T	C
8	chr8:105267886:C:T	0	105267886	T	C
8	chr8:105268115:G:A	0	105268115	A	G
8	chr8:105268252:T:G	0	105268252	G	T
8	chr8:105268788:G:A	0	105268788	A	G
8	chr8:105269048:A:G	0	105269048	G	A
8	chr8:105270732:C:A	0	105270732	A	C
8	chr8:105270802:G:A	0	105270802	A	G
8	chr8:105271081:C:A	0	105271081	A	C
8	chr8:105273038:C:G	0	105273038	G	C
8	chr8:105273818:AG:A	0	105273818	A	AG
8	chr8:105274504:G:A	0	105274504	A	G
8	chr8:105275561:A:G	0	105275561	G	A
8	chr8:105275744:T:C	0	105275744	C	T
8	chr8:105276333:C:T	0	105276333	T	C
8	chr8:105276380:T:C	0	105276380	C	T
8	chr8:105276511:A:G	0	105276511	G	A
8	chr8:105276908:C:T	0	105276908	T	C
8	chr8:105277267:C:A	0	105277267	A	C
8	chr8:105277271:C:T	0	105277271	T	C
8	chr8:105277908:T:C	0	105277908	C	T
8	chr8:105278206:C:A	0	105278206	A	C
8	chr8:105278238:A:G	0	105278238	G	A
8	chr8:105278350:T:C	0	105278350	C	T
8	chr8:105278985:T:C	0	105278985	C	T
8	chr8:105279148:A:G	0	105279148	G	A
8	chr8:105279176:TTA:T	0	105279176	T	TTA
8	chr8:105279280:G:A	0	105279280	A	G
8	chr8:105279793:G:A	0	105279793	A	G
8	chr8:105280276:C:T	0	105280276	T	C
8	chr8:105280447:C:T	0	105280447	T	C
8	chr8:105280536:T:C	0	105280536	C	T
8	chr8:105280710:G:T	0	105280710	T	G
8	chr8:105280751:T:C	0	105280751	C	T
8	chr8:105280800:G:C	0	105280800	C	G
8	chr8:105281565:C:T	0	105281565	T	C
8	chr8:105282532:C:T	0	105282532	T	C
8	chr8:105283204:A:G	0	105283204	G	A
8	chr8:105283217:C:G	0	105283217	G	C
8	chr8:105283862:G:A	0	105283862	A	G
8	chr8:105284290:G:A	0	105284290	A	G
8	chr8:105284492:C:T	0	105284492	T	C
8	chr8:105284743:A:T	0	105284743	T	A
8	chr8:105284918:G:A	0	105284918	A	G
8	chr8:105285335:G:A	0	105285335	A	G
8	chr8:105285368:T:G	0	105285368	G	T
8	chr8:105285587:T:C	0	105285587	C	T
8	chr8:105286176:C:A	0	105286176	A	C
8	chr8:105286216:T:C	0	105286216	C	T
8	chr8:105286321:A:G	0	105286321	G	A
8	chr8:105286798:G:A	0	105286798	A	G
8	chr8:105286868:G:A	0	105286868	A	G
8	chr8:105286885:ATAT:A	0	105286885	A	ATAT
8	chr8:105287175:G:T	0	105287175	T	G
8	chr8:105287213:G:A	0	105287213	A	G
8	chr8:105287582:G:A	0	105287582	A	G
8	chr8:105287671:T:A	0	105287671	A	T
8	chr8:105288116:A:G	0	105288116	G	A
8	chr8:105288999:G:A	0	105288999	A	G
8	chr8:105289674:C:A	0	105289674	A	C
8	chr8:105290449:G:T	0	105290449	T	G
8	chr8:105290647:A:G	0	105290647	G	A
8	chr8:105290817:T:C	0	105290817	C	T
8	chr8:105290882:A:G	0	105290882	G	A
8	chr8:105290963:G:A	0	105290963	A	G
8	chr8:105291385:T:G	0	105291385	G	T
8	chr8:105291389:G:A	0	105291389	A	G
8	chr8:105291674:G:A	0	105291674	A	G
8	chr8:105292180:T:C	0	105292180	C	T
8	chr8:105292491:G:A	0	105292491	A	G
8	chr8:105292724:G:A	0	105292724	A	G
8	chr8:105293295:T:G	0	105293295	G	T
8	chr8:105293980:T:C	0	105293980	C	T
8	chr8:105293995:T:G	0	105293995	G	T
8	chr8:105294010:A:C	0	105294010	C	A
8	chr8:105294302:CAT:C	0	105294302	C	CAT
8	chr8:105294626:G:T	0	105294626	T	G
8	chr8:105294947:CT:C	0	105294947	C	CT
8	chr8:105294988:G:A	0	105294988	A	G
8	chr8:105295128:T:G	0	105295128	G	T
8	chr8:105295144:C:T	0	105295144	T	C
8	chr8:105295160:G:A	0	105295160	A	G
8	chr8:105295303:C:T	0	105295303	T	C
8	chr8:105295561:T:A	0	105295561	A	T
8	chr8:105295766:C:G	0	105295766	G	C
8	chr8:105296661:G:A	0	105296661	A	G
8	chr8:105297469:C:T	0	105297469	T	C
8	chr8:105298077:T:G	0	105298077	G	T
8	chr8:105298689:C:T	0	105298689	T	C
8	chr8:105300157:G:A	0	105300157	A	G
8	chr8:105306500:T:C	0	105306500	C	T
8	chr8:105307320:A:T	0	105307320	T	A
8	chr8:105307377:T:A	0	105307377	A	T
8	chr8:105308334:C:G	0	105308334	G	C
8	chr8:105308898:G:C	0	105308898	C	G
8	chr8:105310463:G:A	0	105310463	A	G
8	chr8:105311278:A:G	0	105311278	G	A
8	chr8:105311328:C:T	0	105311328	T	C
8	chr8:105311343:A:C	0	105311343	C	A
8	chr8:105311455:C:T	0	105311455	T	C
8	chr8:105312046:C:T	0	105312046	T	C
8	chr8:105312902:A:G	0	105312902	G	A
8	chr8:105313132:A:G	0	105313132	G	A
8	chr8:105314544:C:A	0	105314544	A	C
8	chr8:105314858:T:C	0	105314858	C	T
8	chr8:105316492:C:T	0	105316492	T	C
8	chr8:105322780:G:T	0	105322780	T	G
8	chr8:105324076:T:A	0	105324076	A	T
8	chr8:105325236:G:A	0	105325236	A	G
8	chr8:105325756:C:CA	0	105325756	CA	C
8	chr8:105325989:G:A	0	105325989	A	G
8	chr8:105328064:T:C	0	105328064	C	T
8	chr8:105329530:T:A	0	105329530	A	T
8	chr8:105331913:T:G	0	105331913	G	T
8	chr8:105333241:C:T	0	105333241	T	C
8	chr8:105335258:T:C	0	105335258	C	T
8	chr8:105339770:G:A	0	105339770	A	G
8	chr8:105340010:T:G	0	105340010	G	T
8	chr8:105340208:C:G	0	105340208	G	C
8	chr8:105340652:T:C	0	105340652	C	T
8	chr8:105341396:A:G	0	105341396	G	A
8	chr8:105341422:A:G	0	105341422	G	A
8	chr8:105342969:C:G	0	105342969	G	C
8	chr8:105343090:T:C	0	105343090	C	T
8	chr8:105343373:A:C	0	105343373	C	A
8	chr8:105345294:C:T	0	105345294	T	C
8	chr8:105345669:G:A	0	105345669	A	G
8	chr8:105345933:T:C	0	105345933	C	T
8	chr8:105349532:T:G	0	105349532	G	T
8	chr8:105349896:C:T	0	105349896	T	C
8	chr8:105349993:A:G	0	105349993	G	A
8	chr8:105351079:G:A	0	105351079	A	G
8	chr8:105351844:A:G	0	105351844	G	A
8	chr8:105353030:T:C	0	105353030	C	T
8	chr8:105353301:C:A	0	105353301	A	C
8	chr8:105353591:C:T	0	105353591	T	C
8	chr8:105354102:T:G	0	105354102	G	T
8	chr8:105354141:G:C	0	105354141	C	G
8	chr8:105355822:T:G	0	105355822	G	T
8	chr8:105357097:GTAC:G	0	105357097	G	GTAC
8	chr8:105358880:G:A	0	105358880	A	G
8	chr8:105359952:A:G	0	105359952	G	A
8	chr8:105364107:G:T	0	105364107	T	G
8	chr8:105364368:T:C	0	105364368	C	T
8	chr8:105365713:G:T	0	105365713	T	G
8	chr8:105366009:A:C	0	105366009	C	A
8	chr8:105366887:G:A	0	105366887	A	G
8	chr8:105369138:A:G	0	105369138	G	A
8	chr8:105369712:A:G	0	105369712	G	A
8	chr8:105370090:C:T	0	105370090	T	C
8	chr8:105371008:C:A	0	105371008	A	C
8	chr8:105372544:G:A	0	105372544	A	G
8	chr8:105372821:A:G	0	105372821	G	A
8	chr8:105373891:T:C	0	105373891	C	T
8	chr8:105374191:G:A	0	105374191	A	G
8	chr8:105374265:C:T	0	105374265	T	C
8	chr8:105374683:A:T	0	105374683	T	A
8	chr8:105374716:C:T	0	105374716	T	C
8	chr8:105375291:G:A	0	105375291	A	G
8	chr8:105375943:T:C	0	105375943	C	T
8	chr8:105376724:A:G	0	105376724	G	A
8	chr8:105379677:C:T	0	105379677	T	C
8	chr8:105381897:G:C	0	105381897	C	G
8	chr8:105382776:A:G	0	105382776	G	A
8	chr8:105382894:C:T	0	105382894	T	C
8	chr8:105383742:T:C	0	105383742	C	T
8	chr8:105383861:A:T	0	105383861	T	A
8	chr8:105384888:G:A	0	105384888	A	G
8	chr8:105385166:C:T	0	105385166	T	C
8	chr8:105386645:C:T	0	105386645	T	C
8	chr8:105386666:A:G	0	105386666	G	A
8	chr8:105387220:A:G	0	105387220	G	A
8	chr8:105388439:T:C	0	105388439	C	T
8	chr8:105389068:G:A	0	105389068	A	G
8	chr8:105389359:T:C	0	105389359	C	T
8	chr8:105389486:G:T	0	105389486	T	G
8	chr8:105389659:C:T	0	105389659	T	C
8	chr8:105390877:G:T	0	105390877	T	G
8	chr8:105391987:A:G	0	105391987	G	A
8	chr8:105392086:A:G	0	105392086	G	A
8	chr8:105394619:G:T	0	105394619	T	G
8	chr8:105395576:A:G	0	105395576	G	A
8	chr8:105396965:C:A	0	105396965	A	C
8	chr8:105399942:G:A	0	105399942	A	G
8	chr8:105401251:TCTTC:T	0	105401251	T	TCTTC
8	chr8:105402488:G:A	0	105402488	A	G
8	chr8:105402860:A:G	0	105402860	G	A
8	chr8:105403509:G:A	0	105403509	A	G
8	chr8:105404955:C:T	0	105404955	T	C
8	chr8:105405761:A:G	0	105405761	G	A
8	chr8:105406190:G:A	0	105406190	A	G
8	chr8:105407297:C:G	0	105407297	G	C
8	chr8:105407526:A:G	0	105407526	G	A
8	chr8:105407600:A:G	0	105407600	G	A
8	chr8:105408016:C:T	0	105408016	T	C
8	chr8:105408071:A:G	0	105408071	G	A
8	chr8:105408808:A:G	0	105408808	G	A
8	chr8:105408855:C:T	0	105408855	T	C
8	chr8:105410081:G:A	0	105410081	A	G
8	chr8:105410378:C:T	0	105410378	T	C
8	chr8:105411403:T:C	0	105411403	C	T
8	chr8:105411846:A:G	0	105411846	G	A
8	chr8:105412574:C:T	0	105412574	T	C
8	chr8:105412855:G:C	0	105412855	C	G
8	chr8:105413219:C:A	0	105413219	A	C
8	chr8:105413547:A:G	0	105413547	G	A
8	chr8:105413869:A:G	0	105413869	G	A
8	chr8:105413994:T:C	0	105413994	C	T
8	chr8:105415048:C:G	0	105415048	G	C
8	chr8:105415794:T:C	0	105415794	C	T
8	chr8:105418448:G:A	0	105418448	A	G
8	chr8:105418801:A:G	0	105418801	G	A
8	chr8:105418802:T:C	0	105418802	C	T
8	chr8:105419985:C:T	0	105419985	T	C
8	chr8:105420895:A:T	0	105420895	T	A
8	chr8:105421150:T:C	0	105421150	C	T
8	chr8:105421573:A:G	0	105421573	G	A
8	chr8:105424829:G:A	0	105424829	A	G
8	chr8:105425750:A:G	0	105425750	G	A
8	chr8:105425810:G:A	0	105425810	A	G
8	chr8:105426352:C:T	0	105426352	T	C
8	chr8:105427848:C:T	0	105427848	T	C
8	chr8:105428247:C:T	0	105428247	T	C
8	chr8:105431530:T:C	0	105431530	C	T
8	chr8:105432973:G:T	0	105432973	T	G
8	chr8:105433152:A:G	0	105433152	G	A
8	chr8:105434968:T:C	0	105434968	C	T
8	chr8:105435003:C:T	0	105435003	T	C
8	chr8:105435017:T:C	0	105435017	C	T
8	chr8:105435439:A:G	0	105435439	G	A
8	chr8:105437184:A:G	0	105437184	G	A
8	chr8:105437871:C:T	0	105437871	T	C
8	chr8:105439883:T:A	0	105439883	A	T
8	chr8:105440414:T:G	0	105440414	G	T
8	chr8:105445405:A:G	0	105445405	G	A
8	chr8:105446252:A:G	0	105446252	G	A
8	chr8:105446812:G:A	0	105446812	A	G
8	chr8:105447413:T:A	0	105447413	A	T
8	chr8:105448643:C:T	0	105448643	T	C
8	chr8:105448913:G:A	0	105448913	A	G
8	chr8:105451042:C:T	0	105451042	T	C
8	chr8:105451261:G:C	0	105451261	C	G
8	chr8:105451546:C:T	0	105451546	T	C
8	chr8:105452043:G:A	0	105452043	A	G
8	chr8:105455692:C:T	0	105455692	T	C
8	chr8:105455844:T:C	0	105455844	C	T
8	chr8:105456364:C:T	0	105456364	T	C
8	chr8:105458402:T:C	0	105458402	C	T
8	chr8:105458982:C:A	0	105458982	A	C
8	chr8:105459678:G:A	0	105459678	A	G
8	chr8:105460740:G:C	0	105460740	C	G
8	chr8:105460828:T:G	0	105460828	G	T
8	chr8:105460846:T:C	0	105460846	C	T
8	chr8:105462170:G:T	0	105462170	T	G
8	chr8:105462292:C:T	0	105462292	T	C
8	chr8:105464152:G:T	0	105464152	T	G
8	chr8:105464790:G:T	0	105464790	T	G
8	chr8:105466965:G:A	0	105466965	A	G
8	chr8:105468087:T:C	0	105468087	C	T
8	chr8:105469877:G:A	0	105469877	A	G
8	chr8:105472044:T:C	0	105472044	C	T
8	chr8:105472536:T:G	0	105472536	G	T
8	chr8:105477790:A:G	0	105477790	G	A
8	chr8:105478468:C:G	0	105478468	G	C
8	chr8:105478470:T:A	0	105478470	A	T
8	chr8:105481021:A:T	0	105481021	T	A
8	chr8:105481272:A:G	0	105481272	G	A
8	chr8:105481515:T:C	0	105481515	C	T
8	chr8:105482405:T:C	0	105482405	C	T
8	chr8:105485021:A:G	0	105485021	G	A
8	chr8:105486194:G:A	0	105486194	A	G
8	chr8:105488489:C:T	0	105488489	T	C
8	chr8:105488713:G:A	0	105488713	A	G
8	chr8:105489197:C:T	0	105489197	T	C
8	chr8:105491617:A:G	0	105491617	G	A
8	chr8:105492056:A:G	0	105492056	G	A
8	chr8:105495391:A:G	0	105495391	G	A
8	chr8:105495982:G:C	0	105495982	C	G
8	chr8:105498290:G:A	0	105498290	A	G
8	chr8:105499303:G:A	0	105499303	A	G
8	chr8:105499462:C:T	0	105499462	T	C
8	chr8:105500253:C:T	0	105500253	T	C
8	chr8:105500600:T:A	0	105500600	A	T
8	chr8:105501073:A:G	0	105501073	G	A
8	chr8:105501927:C:A	0	105501927	A	C
8	chr8:105502798:T:C	0	105502798	C	T
8	chr8:105502887:C:T	0	105502887	T	C
8	chr8:105503826:C:G	0	105503826	G	C
8	chr8:105504844:G:A	0	105504844	A	G
8	chr8:105504945:G:GTAT	0	105504945	GTAT	G
8	chr8:105505413:C:T	0	105505413	T	C
8	chr8:105505449:A:G	0	105505449	G	A
8	chr8:105505648:T:C	0	105505648	C	T
8	chr8:105505684:T:C	0	105505684	C	T
8	chr8:105505700:T:C	0	105505700	C	T
8	chr8:105505718:G:A	0	105505718	A	G
8	chr8:105505925:A:G	0	105505925	G	A
8	chr8:105506007:C:G	0	105506007	G	C
8	chr8:105506095:A:G	0	105506095	G	A
8	chr8:105506138:A:G	0	105506138	G	A
8	chr8:105506184:C:T	0	105506184	T	C
8	chr8:105506589:A:C	0	105506589	C	A
8	chr8:105507823:G:A	0	105507823	A	G
8	chr8:105508827:T:C	0	105508827	C	T
8	chr8:105509617:A:G	0	105509617	G	A
8	chr8:105509624:G:A	0	105509624	A	G
8	chr8:105510957:G:A	0	105510957	A	G
8	chr8:105512057:G:A	0	105512057	A	G
8	chr8:105513633:A:G	0	105513633	G	A
8	chr8:105514241:T:C	0	105514241	C	T
8	chr8:105514870:C:T	0	105514870	T	C
8	chr8:105515032:CATT:C	0	105515032	C	CATT
8	chr8:105515528:A:T	0	105515528	T	A
8	chr8:105515763:A:G	0	105515763	G	A
8	chr8:105515802:C:T	0	105515802	T	C
8	chr8:105516480:T:C	0	105516480	C	T
8	chr8:105516618:A:G	0	105516618	G	A
8	chr8:105516817:G:A	0	105516817	A	G
8	chr8:105517074:A:T	0	105517074	T	A
8	chr8:105517618:G:A	0	105517618	A	G
8	chr8:105517638:G:A	0	105517638	A	G
8	chr8:105517897:G:A	0	105517897	A	G
8	chr8:105518279:G:GTC	0	105518279	GTC	G
8	chr8:105519082:A:G	0	105519082	G	A
8	chr8:105519446:G:A	0	105519446	A	G
8	chr8:105519894:T:C	0	105519894	C	T
8	chr8:105520249:A:G	0	105520249	G	A
8	chr8:105520392:A:T	0	105520392	T	A
8	chr8:105521102:G:A	0	105521102	A	G
8	chr8:105521391:A:G	0	105521391	G	A
8	chr8:105521828:C:T	0	105521828	T	C
8	chr8:105521847:G:A	0	105521847	A	G
8	chr8:105522215:C:T	0	105522215	T	C
8	chr8:105522711:T:C	0	105522711	C	T
8	chr8:105523032:A:G	0	105523032	G	A
8	chr8:105524025:T:C	0	105524025	C	T
8	chr8:105524039:C:T	0	105524039	T	C
8	chr8:105524503:A:T	0	105524503	T	A
8	chr8:105524585:T:C	0	105524585	C	T
8	chr8:105524952:G:A	0	105524952	A	G
8	chr8:105525262:A:G	0	105525262	G	A
8	chr8:105525486:G:T	0	105525486	T	G
8	chr8:105525593:A:C	0	105525593	C	A
8	chr8:105525758:C:T	0	105525758	T	C
8	chr8:105526370:T:C	0	105526370	C	T
8	chr8:105526585:T:G	0	105526585	G	T
8	chr8:105527008:A:G	0	105527008	G	A
8	chr8:105527675:A:G	0	105527675	G	A
8	chr8:105528072:A:G	0	105528072	G	A
8	chr8:105529130:A:G	0	105529130	G	A
8	chr8:105530371:G:A	0	105530371	A	G
8	chr8:105530969:A:G	0	105530969	G	A
8	chr8:105531955:C:T	0	105531955	T	C
8	chr8:105531962:G:A	0	105531962	A	G
8	chr8:105532962:A:C	0	105532962	C	A
8	chr8:105533486:G:A	0	105533486	A	G
8	chr8:105533566:T:C	0	105533566	C	T
8	chr8:105534496:C:G	0	105534496	G	C
8	chr8:105534975:C:T	0	105534975	T	C
8	chr8:105535077:T:C	0	105535077	C	T
8	chr8:105535173:C:T	0	105535173	T	C
8	chr8:105535288:G:T	0	105535288	T	G
8	chr8:105535755:T:G	0	105535755	G	T
8	chr8:105535889:T:C	0	105535889	C	T
8	chr8:105536858:C:G	0	105536858	G	C
8	chr8:105537253:G:C	0	105537253	C	G
8	chr8:105537395:T:G	0	105537395	G	T
8	chr8:105537579:T:A	0	105537579	A	T
8	chr8:105537787:G:A	0	105537787	A	G
8	chr8:105538022:A:G	0	105538022	G	A
8	chr8:105538441:A:G	0	105538441	G	A
8	chr8:105540356:C:G	0	105540356	G	C
8	chr8:105540657:C:G	0	105540657	G	C
8	chr8:105541260:G:C	0	105541260	C	G
8	chr8:105542423:G:T	0	105542423	T	G
8	chr8:105542509:T:C	0	105542509	C	T
8	chr8:105542673:G:A	0	105542673	A	G
8	chr8:105542811:T:G	0	105542811	G	T
8	chr8:105543063:G:A	0	105543063	A	G
8	chr8:105544406:A:G	0	105544406	G	A
8	chr8:105546035:T:C	0	105546035	C	T
8	chr8:105546424:A:C	0	105546424	C	A
8	chr8:105547124:T:G	0	105547124	G	T
8	chr8:105547399:G:A	0	105547399	A	G
8	chr8:105547491:A:G	0	105547491	G	A
8	chr8:105548050:C:T	0	105548050	T	C
8	chr8:105548142:A:G	0	105548142	G	A
8	chr8:105548646:A:C	0	105548646	C	A
8	chr8:105549049:T:C	0	105549049	C	T
8	chr8:105550005:T:C	0	105550005	C	T
8	chr8:105550024:T:C	0	105550024	C	T
8	chr8:105551379:A:G	0	105551379	G	A
8	chr8:105551840:A:G	0	105551840	G	A
8	chr8:105551963:A:T	0	105551963	T	A
8	chr8:105551991:G:A	0	105551991	A	G
8	chr8:105552283:T:C	0	105552283	C	T
8	chr8:105552417:G:A	0	105552417	A	G
8	chr8:105552494:A:G	0	105552494	G	A
8	chr8:105552964:C:T	0	105552964	T	C
8	chr8:105553186:G:A	0	105553186	A	G
8	chr8:105554378:T:C	0	105554378	C	T
8	chr8:105555268:A:G	0	105555268	G	A
8	chr8:105556339:G:A	0	105556339	A	G
8	chr8:105557994:G:A	0	105557994	A	G
8	chr8:105558680:C:T	0	105558680	T	C
8	chr8:105558736:G:T	0	105558736	T	G
8	chr8:105558788:A:AAG	0	105558788	AAG	A
8	chr8:105559169:C:T	0	105559169	T	C
8	chr8:105559655:C:T	0	105559655	T	C
8	chr8:105560042:A:G	0	105560042	G	A
8	chr8:105560318:A:G	0	105560318	G	A
8	chr8:105560386:T:C	0	105560386	C	T
8	chr8:105560626:T:C	0	105560626	C	T
8	chr8:105561081:C:T	0	105561081	T	C
8	chr8:105561296:CA:C	0	105561296	C	CA
8	chr8:105561350:C:T	0	105561350	T	C
8	chr8:105563104:C:T	0	105563104	T	C
8	chr8:105563390:G:T	0	105563390	T	G
8	chr8:105563580:G:A	0	105563580	A	G
8	chr8:105564141:A:G	0	105564141	G	A
8	chr8:105565804:A:T	0	105565804	T	A
8	chr8:105566712:T:C	0	105566712	C	T
8	chr8:105566749:T:C	0	105566749	C	T
8	chr8:105566835:C:T	0	105566835	T	C
8	chr8:105567421:G:T	0	105567421	T	G
8	chr8:105567909:C:T	0	105567909	T	C
8	chr8:105568379:A:G	0	105568379	G	A
8	chr8:105569056:G:A	0	105569056	A	G
8	chr8:105569300:A:T	0	105569300	T	A
8	chr8:105570896:A:G	0	105570896	G	A
8	chr8:105571025:A:G	0	105571025	G	A
8	chr8:105571170:G:C	0	105571170	C	G
8	chr8:105571644:A:G	0	105571644	G	A
8	chr8:105573694:A:T	0	105573694	T	A
8	chr8:105573866:T:C	0	105573866	C	T
8	chr8:105575491:C:A	0	105575491	A	C
8	chr8:105575601:A:G	0	105575601	G	A
8	chr8:105575912:T:C	0	105575912	C	T
8	chr8:105577019:C:T	0	105577019	T	C
8	chr8:105577080:T:C	0	105577080	C	T
8	chr8:105577306:G:A	0	105577306	A	G
8	chr8:105577469:T:TA	0	105577469	TA	T
8	chr8:105578228:G:A	0	105578228	A	G
8	chr8:105578456:A:G	0	105578456	G	A
8	chr8:105578477:C:A	0	105578477	A	C
8	chr8:105578478:A:G	0	105578478	G	A
8	chr8:105578624:A:T	0	105578624	T	A
8	chr8:105578808:A:G	0	105578808	G	A
8	chr8:105579917:A:G	0	105579917	G	A
8	chr8:105580133:T:C	0	105580133	C	T
8	chr8:105580138:TCTC:T	0	105580138	T	TCTC
8	chr8:105580311:T:C	0	105580311	C	T
8	chr8:105580502:G:A	0	105580502	A	G
8	chr8:105581328:A:G	0	105581328	G	A
8	chr8:105581434:T:C	0	105581434	C	T
8	chr8:105581477:T:TA	0	105581477	TA	T
8	chr8:105582491:A:G	0	105582491	G	A
8	chr8:105582602:G:A	0	105582602	A	G
8	chr8:105586234:A:G	0	105586234	G	A
8	chr8:105586355:T:TTTC	0	105586355	TTTC	T
8	chr8:105587131:A:G	0	105587131	G	A
8	chr8:105587202:G:A	0	105587202	A	G
8	chr8:105587604:T:C	0	105587604	C	T
8	chr8:105588046:A:C	0	105588046	C	A
8	chr8:105588938:A:G	0	105588938	G	A
8	chr8:105588939:G:A	0	105588939	A	G
8	chr8:105589446:A:G	0	105589446	G	A
8	chr8:105589896:AT:A	0	105589896	A	AT
8	chr8:105591999:A:G	0	105591999	G	A
8	chr8:105592065:G:GA	0	105592065	GA	G
8	chr8:105592508:A:C	0	105592508	C	A
8	chr8:105592613:A:G	0	105592613	G	A
8	chr8:105593642:T:C	0	105593642	C	T
8	chr8:105593780:A:G	0	105593780	G	A
8	chr8:105594147:G:A	0	105594147	A	G
8	chr8:105594492:G:A	0	105594492	A	G
8	chr8:105594503:A:C	0	105594503	C	A
8	chr8:105595317:A:T	0	105595317	T	A
8	chr8:105596667:C:G	0	105596667	G	C
8	chr8:105597015:C:T	0	105597015	T	C
8	chr8:105598140:G:A	0	105598140	A	G
8	chr8:105598582:T:G	0	105598582	G	T
8	chr8:105599736:A:T	0	105599736	T	A
8	chr8:105599909:C:T	0	105599909	T	C
8	chr8:105600625:T:G	0	105600625	G	T
8	chr8:105601525:T:C	0	105601525	C	T
8	chr8:105601730:A:T	0	105601730	T	A
8	chr8:105601784:A:G	0	105601784	G	A
8	chr8:105602503:T:G	0	105602503	G	T
8	chr8:105602573:G:C	0	105602573	C	G
8	chr8:105603267:A:G	0	105603267	G	A
8	chr8:105603297:C:T	0	105603297	T	C
8	chr8:105603682:T:C	0	105603682	C	T
8	chr8:105603744:A:T	0	105603744	T	A
8	chr8:105603955:G:T	0	105603955	T	G
8	chr8:105604390:C:A	0	105604390	A	C
8	chr8:105604698:G:A	0	105604698	A	G
8	chr8:105605120:A:G	0	105605120	G	A
8	chr8:105605772:G:A	0	105605772	A	G
8	chr8:105606182:A:G	0	105606182	G	A
8	chr8:105606257:C:T	0	105606257	T	C
8	chr8:105606348:A:G	0	105606348	G	A
8	chr8:105606388:A:G	0	105606388	G	A
8	chr8:105606434:G:A	0	105606434	A	G
8	chr8:105606505:G:A	0	105606505	A	G
8	chr8:105607027:A:G	0	105607027	G	A
8	chr8:105607316:A:G	0	105607316	G	A
8	chr8:105607805:A:G	0	105607805	G	A
8	chr8:105607815:A:G	0	105607815	G	A
8	chr8:105608041:A:G	0	105608041	G	A
8	chr8:105609147:A:C	0	105609147	C	A
8	chr8:105609638:T:C	0	105609638	C	T
8	chr8:105609697:G:A	0	105609697	A	G
8	chr8:105610252:C:T	0	105610252	T	C
8	chr8:105610925:T:C	0	105610925	C	T
8	chr8:105611225:A:C	0	105611225	C	A
8	chr8:105612730:G:A	0	105612730	A	G
8	chr8:105612802:T:C	0	105612802	C	T
8	chr8:105614095:A:G	0	105614095	G	A
8	chr8:105614365:G:T	0	105614365	T	G
8	chr8:105615059:G:A	0	105615059	A	G
8	chr8:105615945:T:C	0	105615945	C	T
8	chr8:105616128:A:T	0	105616128	T	A
8	chr8:105616503:A:G	0	105616503	G	A
8	chr8:105616737:T:G	0	105616737	G	T
8	chr8:105616791:G:A	0	105616791	A	G
8	chr8:105619743:T:C	0	105619743	C	T
8	chr8:105619978:G:A	0	105619978	A	G
8	chr8:105620338:G:A	0	105620338	A	G
8	chr8:105620510:T:C	0	105620510	C	T
8	chr8:105620712:A:G	0	105620712	G	A
8	chr8:105620813:G:C	0	105620813	C	G
8	chr8:105622073:T:G	0	105622073	G	T
8	chr8:105623423:G:A	0	105623423	A	G
8	chr8:105625757:A:G	0	105625757	G	A
8	chr8:105626080:T:C	0	105626080	C	T
8	chr8:105626320:A:G	0	105626320	G	A
8	chr8:105626544:G:T	0	105626544	T	G
8	chr8:105626930:C:CACTTCT	0	105626930	CACTTCT	C
8	chr8:105626996:T:C	0	105626996	C	T
8	chr8:105627695:T:G	0	105627695	G	T
8	chr8:105627929:A:G	0	105627929	G	A
8	chr8:105628230:A:T	0	105628230	T	A
8	chr8:105628979:T:C	0	105628979	C	T
8	chr8:105629316:G:T	0	105629316	T	G
8	chr8:105629332:T:C	0	105629332	C	T
8	chr8:105629439:T:C	0	105629439	C	T
8	chr8:105629494:T:G	0	105629494	G	T
8	chr8:105630925:T:C	0	105630925	C	T
8	chr8:105631179:T:C	0	105631179	C	T
8	chr8:105632729:C:T	0	105632729	T	C
8	chr8:105633242:T:C	0	105633242	C	T
8	chr8:105634455:A:T	0	105634455	T	A
8	chr8:105634577:G:GTGCC	0	105634577	GTGCC	G
8	chr8:105636426:C:A	0	105636426	A	C
8	chr8:105637509:A:C	0	105637509	C	A
8	chr8:105637908:G:C	0	105637908	C	G
8	chr8:105638452:A:G	0	105638452	G	A
8	chr8:105638782:G:A	0	105638782	A	G
8	chr8:105639195:C:A	0	105639195	A	C
8	chr8:105639300:A:G	0	105639300	G	A
8	chr8:105639443:A:G	0	105639443	G	A
8	chr8:105639477:C:T	0	105639477	T	C
8	chr8:105640496:T:C	0	105640496	C	T
8	chr8:105640683:A:G	0	105640683	G	A
8	chr8:105640878:G:A	0	105640878	A	G
8	chr8:105640983:G:A	0	105640983	A	G
8	chr8:105641252:C:T	0	105641252	T	C
8	chr8:105641707:A:G	0	105641707	G	A
8	chr8:105642045:G:A	0	105642045	A	G
8	chr8:105642681:C:T	0	105642681	T	C
8	chr8:105642952:T:C	0	105642952	C	T
8	chr8:105643645:G:T	0	105643645	T	G
8	chr8:105643845:A:G	0	105643845	G	A
8	chr8:105643938:C:T	0	105643938	T	C
8	chr8:105644153:A:G	0	105644153	G	A
8	chr8:105644432:C:G	0	105644432	G	C
8	chr8:105644672:A:G	0	105644672	G	A
8	chr8:105646401:G:A	0	105646401	A	G
8	chr8:105646449:C:T	0	105646449	T	C
8	chr8:105647401:A:C	0	105647401	C	A
8	chr8:105647441:C:A	0	105647441	A	C
8	chr8:105647823:C:T	0	105647823	T	C
8	chr8:105647839:C:T	0	105647839	T	C
8	chr8:105647891:C:T	0	105647891	T	C
8	chr8:105648077:G:C	0	105648077	C	G
8	chr8:105648292:G:A	0	105648292	A	G
8	chr8:105648431:T:C	0	105648431	C	T
8	chr8:105648569:A:G	0	105648569	G	A
8	chr8:105648862:C:G	0	105648862	G	C
8	chr8:105649349:T:G	0	105649349	G	T
8	chr8:105649425:C:G	0	105649425	G	C
8	chr8:105649480:T:C	0	105649480	C	T
8	chr8:105649681:A:G	0	105649681	G	A
8	chr8:105649777:G:T	0	105649777	T	G
8	chr8:105650156:G:A	0	105650156	A	G
8	chr8:105650882:G:C	0	105650882	C	G
8	chr8:105651080:G:T	0	105651080	T	G
8	chr8:105651518:G:T	0	105651518	T	G
8	chr8:105652060:G:C	0	105652060	C	G
8	chr8:105652969:G:A	0	105652969	A	G
8	chr8:105653052:A:G	0	105653052	G	A
8	chr8:105653211:C:A	0	105653211	A	C
8	chr8:105654974:T:G	0	105654974	G	T
8	chr8:105655422:G:A	0	105655422	A	G
8	chr8:105655522:C:T	0	105655522	T	C
8	chr8:105655575:A:G	0	105655575	G	A
8	chr8:105656901:G:A	0	105656901	A	G
8	chr8:105657412:T:C	0	105657412	C	T
8	chr8:105660763:A:G	0	105660763	G	A
8	chr8:105661572:T:G	0	105661572	G	T
8	chr8:105662247:G:A	0	105662247	A	G
8	chr8:105662723:C:T	0	105662723	T	C
8	chr8:105663242:A:G	0	105663242	G	A
8	chr8:105663670:T:C	0	105663670	C	T
8	chr8:105665345:G:A	0	105665345	A	G
8	chr8:105665490:A:C	0	105665490	C	A
8	chr8:105666251:A:G	0	105666251	G	A
8	chr8:105666267:C:T	0	105666267	T	C
8	chr8:105666404:G:A	0	105666404	A	G
8	chr8:105669241:T:A	0	105669241	A	T
8	chr8:105670263:A:G	0	105670263	G	A
8	chr8:105670687:T:C	0	105670687	C	T
8	chr8:105671148:A:T	0	105671148	T	A
8	chr8:105671332:A:G	0	105671332	G	A
8	chr8:105672121:G:A	0	105672121	A	G
8	chr8:105672236:T:C	0	105672236	C	T
8	chr8:105672583:G:A	0	105672583	A	G
8	chr8:105673037:GATTTATT:G	0	105673037	G	GATTTATT
8	chr8:105673373:A:C	0	105673373	C	A
8	chr8:105673793:C:G	0	105673793	G	C
8	chr8:105676170:C:T	0	105676170	T	C
8	chr8:105676525:T:C	0	105676525	C	T
8	chr8:105678177:A:G	0	105678177	G	A
8	chr8:105678282:A:G	0	105678282	G	A
8	chr8:105678843:T:C	0	105678843	C	T
8	chr8:105679318:C:T	0	105679318	T	C
8	chr8:105679435:CTT:C	0	105679435	C	CTT
8	chr8:105680270:A:G	0	105680270	G	A
8	chr8:105681238:G:C	0	105681238	C	G
8	chr8:105682199:A:T	0	105682199	T	A
8	chr8:105682578:G:T	0	105682578	T	G
8	chr8:105683043:A:G	0	105683043	G	A
8	chr8:105684442:G:T	0	105684442	T	G
8	chr8:105685290:A:C	0	105685290	C	A
8	chr8:105686448:C:T	0	105686448	T	C
8	chr8:105687171:A:T	0	105687171	T	A
8	chr8:105687761:T:C	0	105687761	C	T
8	chr8:105689495:T:C	0	105689495	C	T
8	chr8:105689620:G:C	0	105689620	C	G
8	chr8:105689714:A:C	0	105689714	C	A
8	chr8:105690666:A:G	0	105690666	G	A
8	chr8:105690975:C:T	0	105690975	T	C
8	chr8:105691837:C:T	0	105691837	T	C
8	chr8:105692618:A:G	0	105692618	G	A
8	chr8:105695499:C:G	0	105695499	G	C
8	chr8:105695511:T:C	0	105695511	C	T
8	chr8:105695716:A:G	0	105695716	G	A
8	chr8:105695717:A:T	0	105695717	T	A
8	chr8:105695896:G:A	0	105695896	A	G
8	chr8:105696093:T:C	0	105696093	C	T
8	chr8:105696330:C:T	0	105696330	T	C
8	chr8:105697903:A:G	0	105697903	G	A
8	chr8:105698261:C:T	0	105698261	T	C
8	chr8:105698502:A:G	0	105698502	G	A
8	chr8:105698997:G:A	0	105698997	A	G
8	chr8:105699005:G:C	0	105699005	C	G
8	chr8:105700452:C:G	0	105700452	G	C
8	chr8:105700792:C:T	0	105700792	T	C
8	chr8:105703131:A:G	0	105703131	G	A
8	chr8:105703539:T:C	0	105703539	C	T
8	chr8:105703946:A:G	0	105703946	G	A
8	chr8:105704065:G:A	0	105704065	A	G
8	chr8:105704382:C:T	0	105704382	T	C
8	chr8:105705081:C:T	0	105705081	T	C
8	chr8:105705638:T:C	0	105705638	C	T
8	chr8:105706356:A:G	0	105706356	G	A
8	chr8:105706683:G:A	0	105706683	A	G
8	chr8:105706724:T:C	0	105706724	C	T
8	chr8:105706795:A:G	0	105706795	G	A
8	chr8:105707064:G:A	0	105707064	A	G
8	chr8:105707545:G:A	0	105707545	A	G
8	chr8:105707859:C:T	0	105707859	T	C
8	chr8:105708030:G:A	0	105708030	A	G
8	chr8:105708201:G:A	0	105708201	A	G
8	chr8:105708273:A:G	0	105708273	G	A
8	chr8:105708332:G:A	0	105708332	A	G
8	chr8:105708977:T:C	0	105708977	C	T
8	chr8:105709743:A:T	0	105709743	T	A
8	chr8:105710284:G:A	0	105710284	A	G
8	chr8:105711696:T:C	0	105711696	C	T
8	chr8:105711704:T:C	0	105711704	C	T
8	chr8:105711875:A:G	0	105711875	G	A
8	chr8:105712128:A:G	0	105712128	G	A
8	chr8:105712530:G:GA	0	105712530	GA	G
8	chr8:105712781:T:C	0	105712781	C	T
8	chr8:105712958:T:C	0	105712958	C	T
8	chr8:105715304:A:G	0	105715304	G	A
8	chr8:105715651:G:A	0	105715651	A	G
8	chr8:105716599:T:A	0	105716599	A	T
8	chr8:105716811:G:A	0	105716811	A	G
8	chr8:105717800:C:A	0	105717800	A	C
8	chr8:105718007:T:C	0	105718007	C	T
8	chr8:105718355:T:C	0	105718355	C	T
8	chr8:105718625:G:A	0	105718625	A	G
8	chr8:105718671:A:G	0	105718671	G	A
8	chr8:105720168:T:C	0	105720168	C	T
8	chr8:105720750:G:A	0	105720750	A	G
8	chr8:105720903:C:A	0	105720903	A	C
8	chr8:105721691:A:G	0	105721691	G	A
8	chr8:105722257:C:T	0	105722257	T	C
8	chr8:105722631:C:T	0	105722631	T	C
8	chr8:105724227:G:C	0	105724227	C	G
8	chr8:105724799:T:C	0	105724799	C	T
8	chr8:105725044:T:C	0	105725044	C	T
8	chr8:105725231:G:A	0	105725231	A	G
8	chr8:105725388:G:A	0	105725388	A	G
8	chr8:105725401:G:A	0	105725401	A	G
8	chr8:105725817:C:T	0	105725817	T	C
8	chr8:105726157:G:A	0	105726157	A	G
8	chr8:105726570:T:C	0	105726570	C	T
8	chr8:105726771:G:A	0	105726771	A	G
8	chr8:105727971:A:T	0	105727971	T	A
8	chr8:105728587:G:A	0	105728587	A	G
8	chr8:105729228:T:G	0	105729228	G	T
8	chr8:105730574:C:G	0	105730574	G	C
8	chr8:105732144:CT:C	0	105732144	C	CT
8	chr8:105732918:A:G	0	105732918	G	A
8	chr8:105734207:A:G	0	105734207	G	A
8	chr8:105734932:C:T	0	105734932	T	C
8	chr8:105735615:AACAGAC:A	0	105735615	A	AACAGAC
8	chr8:105736473:A:G	0	105736473	G	A
8	chr8:105736989:C:T	0	105736989	T	C
8	chr8:105737033:A:C	0	105737033	C	A
8	chr8:105737690:A:G	0	105737690	G	A
8	chr8:105737983:AG:A	0	105737983	A	AG
8	chr8:105740084:A:G	0	105740084	G	A
8	chr8:105740452:C:CTT	0	105740452	CTT	C
8	chr8:105740706:T:C	0	105740706	C	T
8	chr8:105740829:T:C	0	105740829	C	T
8	chr8:105741510:C:A	0	105741510	A	C
8	chr8:105746178:T:C	0	105746178	C	T
8	chr8:105746465:G:A	0	105746465	A	G
8	chr8:105746739:A:C	0	105746739	C	A
8	chr8:105747488:A:G	0	105747488	G	A
8	chr8:105749637:G:A	0	105749637	A	G
8	chr8:105750887:G:A	0	105750887	A	G
8	chr8:105751501:A:G	0	105751501	G	A
8	chr8:105751717:A:T	0	105751717	T	A
8	chr8:105752520:T:C	0	105752520	C	T
8	chr8:105752610:A:G	0	105752610	G	A
8	chr8:105753076:G:A	0	105753076	A	G
8	chr8:105754490:A:G	0	105754490	G	A
8	chr8:105755864:G:A	0	105755864	A	G
8	chr8:105756460:G:A	0	105756460	A	G
8	chr8:105756842:G:A	0	105756842	A	G
8	chr8:105757432:A:T	0	105757432	T	A
8	chr8:105758668:T:C	0	105758668	C	T
8	chr8:105759029:G:A	0	105759029	A	G
8	chr8:105761407:G:A	0	105761407	A	G
8	chr8:105761575:A:G	0	105761575	G	A
8	chr8:105765836:C:T	0	105765836	T	C
8	chr8:105765986:G:A	0	105765986	A	G
8	chr8:105767100:A:G	0	105767100	G	A
8	chr8:105767101:A:C	0	105767101	C	A
8	chr8:105768400:G:A	0	105768400	A	G
8	chr8:105768985:T:C	0	105768985	C	T
8	chr8:105769136:G:A	0	105769136	A	G
8	chr8:105769492:G:A	0	105769492	A	G
8	chr8:105771312:G:A	0	105771312	A	G
8	chr8:105771911:A:G	0	105771911	G	A
8	chr8:105774375:A:T	0	105774375	T	A
8	chr8:105774551:A:G	0	105774551	G	A
8	chr8:105774906:G:A	0	105774906	A	G
8	chr8:105775325:T:C	0	105775325	C	T
8	chr8:105775387:C:A	0	105775387	A	C
8	chr8:105775707:T:C	0	105775707	C	T
8	chr8:105776611:T:A	0	105776611	A	T
8	chr8:105779030:G:A	0	105779030	A	G
8	chr8:105779333:C:T	0	105779333	T	C
8	chr8:105780144:T:C	0	105780144	C	T
8	chr8:105780363:A:G	0	105780363	G	A
8	chr8:105780890:A:C	0	105780890	C	A
8	chr8:105781284:T:TTAAA	0	105781284	TTAAA	T
8	chr8:105785118:G:A	0	105785118	A	G
8	chr8:105785151:T:C	0	105785151	C	T
8	chr8:105785408:TTTGGACTTTGCAGTTGG:T	0	105785408	T	TTTGGACTTTGCAGTTGG
8	chr8:105785694:G:A	0	105785694	A	G
8	chr8:105785716:C:CA	0	105785716	CA	C
8	chr8:105785871:T:G	0	105785871	G	T
8	chr8:105785964:A:C	0	105785964	C	A
8	chr8:105785988:G:A	0	105785988	A	G
8	chr8:105786087:T:G	0	105786087	G	T
8	chr8:105786198:CAT:C	0	105786198	C	CAT
8	chr8:105786447:A:G	0	105786447	G	A
8	chr8:105786589:T:TA	0	105786589	TA	T
8	chr8:105786869:T:C	0	105786869	C	T
8	chr8:105786947:C:G	0	105786947	G	C
8	chr8:105787274:T:A	0	105787274	A	T
8	chr8:105787441:T:C	0	105787441	C	T
8	chr8:105787722:A:C	0	105787722	C	A
8	chr8:105788209:A:G	0	105788209	G	A
8	chr8:105789233:C:T	0	105789233	T	C
8	chr8:105789331:C:T	0	105789331	T	C
8	chr8:105789712:G:C	0	105789712	C	G
8	chr8:105791115:T:G	0	105791115	G	T
8	chr8:105792184:A:G	0	105792184	G	A
8	chr8:105792493:T:G	0	105792493	G	T
8	chr8:105793905:C:T	0	105793905	T	C
8	chr8:105793924:C:T	0	105793924	T	C
8	chr8:105795150:G:T	0	105795150	T	G
8	chr8:105795777:A:T	0	105795777	T	A
8	chr8:105795850:T:C	0	105795850	C	T
8	chr8:105796116:T:C	0	105796116	C	T
8	chr8:105796370:C:T	0	105796370	T	C
8	chr8:105797333:G:C	0	105797333	C	G
8	chr8:105797508:C:T	0	105797508	T	C
8	chr8:105797611:C:T	0	105797611	T	C
8	chr8:105798377:G:GAGGT	0	105798377	GAGGT	G
8	chr8:105799027:G:A	0	105799027	A	G
8	chr8:105799254:A:G	0	105799254	G	A
8	chr8:105799454:G:T	0	105799454	T	G
8	chr8:105799774:A:G	0	105799774	G	A
8	chr8:105800138:A:G	0	105800138	G	A
8	chr8:105800688:A:G	0	105800688	G	A
8	chr8:105801290:C:G	0	105801290	G	C
8	chr8:105801444:A:G	0	105801444	G	A
8	chr8:105801858:T:C	0	105801858	C	T
8	chr8:105802428:G:C	0	105802428	C	G
8	chr8:105803058:T:C	0	105803058	C	T
8	chr8:105803289:C:T	0	105803289	T	C
8	chr8:105803766:GGTTAT:G	0	105803766	G	GGTTAT
8	chr8:105804053:T:C	0	105804053	C	T
8	chr8:105804566:A:AAT	0	105804566	AAT	A
8	chr8:105805466:G:A	0	105805466	A	G
8	chr8:105805560:T:C	0	105805560	C	T
8	chr8:105805990:G:A	0	105805990	A	G
8	chr8:105806653:A:G	0	105806653	G	A
8	chr8:105807363:G:A	0	105807363	A	G
8	chr8:105807515:ACAT:A	0	105807515	A	ACAT
8	chr8:105808096:C:G	0	105808096	G	C
8	chr8:105809258:CTAGT:C	0	105809258	C	CTAGT
8	chr8:105809317:C:T	0	105809317	T	C
8	chr8:105809485:T:C	0	105809485	C	T
8	chr8:105809534:A:G	0	105809534	G	A
8	chr8:105811389:A:T	0	105811389	T	A
8	chr8:105812054:T:C	0	105812054	C	T
8	chr8:105812228:A:G	0	105812228	G	A
8	chr8:105812530:A:G	0	105812530	G	A
8	chr8:105812832:C:T	0	105812832	T	C
8	chr8:105813500:T:C	0	105813500	C	T
8	chr8:105813521:C:T	0	105813521	T	C
8	chr8:105814879:T:G	0	105814879	G	T
8	chr8:105815642:A:G	0	105815642	G	A
8	chr8:105816108:T:C	0	105816108	C	T
8	chr8:105816212:T:C	0	105816212	C	T
8	chr8:105816722:A:G	0	105816722	G	A
8	chr8:105816966:A:T	0	105816966	T	A
8	chr8:105817095:C:T	0	105817095	T	C
8	chr8:105818001:C:T	0	105818001	T	C
8	chr8:105818610:T:C	0	105818610	C	T
8	chr8:105819301:A:C	0	105819301	C	A
8	chr8:105819973:T:A	0	105819973	A	T
8	chr8:105820446:T:C	0	105820446	C	T
8	chr8:105821231:T:A	0	105821231	A	T
8	chr8:105821482:CT:C	0	105821482	C	CT
8	chr8:105821777:C:T	0	105821777	T	C
8	chr8:105821993:T:G	0	105821993	G	T
8	chr8:105822410:T:C	0	105822410	C	T
8	chr8:105823297:G:A	0	105823297	A	G
8	chr8:105823521:T:G	0	105823521	G	T
8	chr8:105823620:A:G	0	105823620	G	A
8	chr8:105823951:T:C	0	105823951	C	T
8	chr8:105824644:A:G	0	105824644	G	A
8	chr8:105825012:A:G	0	105825012	G	A
8	chr8:105825474:A:G	0	105825474	G	A
8	chr8:105825571:G:A	0	105825571	A	G
8	chr8:105827702:G:A	0	105827702	A	G
8	chr8:105827751:A:G	0	105827751	G	A
8	chr8:105827816:T:C	0	105827816	C	T
8	chr8:105828378:A:AAT	0	105828378	AAT	A
8	chr8:105828712:C:T	0	105828712	T	C
8	chr8:105829001:G:A	0	105829001	A	G
8	chr8:105830697:T:G	0	105830697	G	T
8	chr8:105831667:G:T	0	105831667	T	G
8	chr8:105833123:T:C	0	105833123	C	T
8	chr8:105833349:A:T	0	105833349	T	A
8	chr8:105834926:C:T	0	105834926	T	C
8	chr8:105835325:G:A	0	105835325	A	G
8	chr8:105835348:T:C	0	105835348	C	T
8	chr8:105835822:G:A	0	105835822	A	G
8	chr8:105836738:C:A	0	105836738	A	C
8	chr8:105839040:A:G	0	105839040	G	A
8	chr8:105839572:A:G	0	105839572	G	A
8	chr8:105840671:A:G	0	105840671	G	A
8	chr8:105840887:A:G	0	105840887	G	A
8	chr8:105840924:A:G	0	105840924	G	A
8	chr8:105841411:T:C	0	105841411	C	T
8	chr8:105841725:G:A	0	105841725	A	G
8	chr8:105842142:G:A	0	105842142	A	G
8	chr8:105845232:C:T	0	105845232	T	C
8	chr8:105845494:A:C	0	105845494	C	A
8	chr8:105845955:T:G	0	105845955	G	T
8	chr8:105846051:G:A	0	105846051	A	G
8	chr8:105846407:C:T	0	105846407	T	C
8	chr8:105846553:A:G	0	105846553	G	A
8	chr8:105846568:A:G	0	105846568	G	A
8	chr8:105847647:A:C	0	105847647	C	A
8	chr8:105847952:C:G	0	105847952	G	C
8	chr8:105848073:A:G	0	105848073	G	A
8	chr8:105848175:G:A	0	105848175	A	G
8	chr8:105848989:G:A	0	105848989	A	G
8	chr8:105852228:A:T	0	105852228	T	A
8	chr8:105853383:A:G	0	105853383	G	A
8	chr8:105854584:C:G	0	105854584	G	C
8	chr8:105855747:T:C	0	105855747	C	T
8	chr8:105858063:T:G	0	105858063	G	T
8	chr8:105858996:T:A	0	105858996	A	T
8	chr8:105862791:A:C	0	105862791	C	A
8	chr8:105863353:G:A	0	105863353	A	G
8	chr8:105864106:G:A	0	105864106	A	G
8	chr8:105864409:G:A	0	105864409	A	G
8	chr8:105866331:C:T	0	105866331	T	C
8	chr8:105866513:C:T	0	105866513	T	C
8	chr8:105866958:A:C	0	105866958	C	A
8	chr8:105867153:A:G	0	105867153	G	A
8	chr8:105867200:C:A	0	105867200	A	C
8	chr8:105868771:CCTAT:C	0	105868771	C	CCTAT
8	chr8:105869170:A:ATG	0	105869170	ATG	A
8	chr8:105869766:C:T	0	105869766	T	C
8	chr8:105869812:G:A	0	105869812	A	G
8	chr8:105871086:T:C	0	105871086	C	T
8	chr8:105871441:C:A	0	105871441	A	C
8	chr8:105871522:T:C	0	105871522	C	T
8	chr8:105872457:T:C	0	105872457	C	T
8	chr8:105872991:A:G	0	105872991	G	A
8	chr8:105873660:C:T	0	105873660	T	C
8	chr8:105874174:A:G	0	105874174	G	A
8	chr8:105874189:T:C	0	105874189	C	T
8	chr8:105875534:G:A	0	105875534	A	G
8	chr8:105876448:T:C	0	105876448	C	T
8	chr8:105876457:C:G	0	105876457	G	C
8	chr8:105876576:A:C	0	105876576	C	A
8	chr8:105878119:C:T	0	105878119	T	C
8	chr8:105878734:A:T	0	105878734	T	A
8	chr8:105878837:C:G	0	105878837	G	C
8	chr8:105879785:G:C	0	105879785	C	G
8	chr8:105881762:T:A	0	105881762	A	T
8	chr8:105882419:A:G	0	105882419	G	A
8	chr8:105882945:C:T	0	105882945	T	C
8	chr8:105882998:CAT:C	0	105882998	C	CAT
8	chr8:105884330:A:C	0	105884330	C	A
8	chr8:105884411:G:T	0	105884411	T	G
8	chr8:105885040:C:T	0	105885040	T	C
8	chr8:105885223:G:T	0	105885223	T	G
8	chr8:105886076:C:G	0	105886076	G	C
8	chr8:105886078:T:TA	0	105886078	TA	T
8	chr8:105886779:A:C	0	105886779	C	A
8	chr8:105887065:A:G	0	105887065	G	A
8	chr8:105887474:CA:C	0	105887474	C	CA
8	chr8:105887658:G:T	0	105887658	T	G
8	chr8:105887769:A:AAAG	0	105887769	AAAG	A
8	chr8:105888681:T:A	0	105888681	A	T
8	chr8:105889432:C:T	0	105889432	T	C
8	chr8:105889636:C:T	0	105889636	T	C
8	chr8:105890074:C:T	0	105890074	T	C
8	chr8:105890414:C:A	0	105890414	A	C
8	chr8:105890979:G:A	0	105890979	A	G
8	chr8:105891291:C:T	0	105891291	T	C
8	chr8:105891300:G:A	0	105891300	A	G
8	chr8:105891642:C:T	0	105891642	T	C
8	chr8:105892735:G:A	0	105892735	A	G
8	chr8:105893038:C:CA	0	105893038	CA	C
8	chr8:105893061:T:C	0	105893061	C	T
8	chr8:105893322:T:A	0	105893322	A	T
8	chr8:105893362:TA:T	0	105893362	T	TA
8	chr8:105893435:T:C	0	105893435	C	T
8	chr8:105893759:A:G	0	105893759	G	A
8	chr8:105893970:C:T	0	105893970	T	C
8	chr8:105895795:C:T	0	105895795	T	C
8	chr8:105896244:C:T	0	105896244	T	C
8	chr8:105898145:A:G	0	105898145	G	A
8	chr8:105900381:T:C	0	105900381	C	T
8	chr8:105900497:A:G	0	105900497	G	A
8	chr8:105902031:A:G	0	105902031	G	A
8	chr8:105902154:C:T	0	105902154	T	C
8	chr8:105902923:G:C	0	105902923	C	G
8	chr8:105903832:C:T	0	105903832	T	C
8	chr8:105904162:A:C	0	105904162	C	A
8	chr8:105904679:G:A	0	105904679	A	G
8	chr8:105904934:C:T	0	105904934	T	C
8	chr8:105905570:T:A	0	105905570	A	T
8	chr8:105910545:C:T	0	105910545	T	C
8	chr8:105913767:T:G	0	105913767	G	T
8	chr8:105913868:G:A	0	105913868	A	G
8	chr8:105914549:AG:A	0	105914549	A	AG
8	chr8:105915240:T:G	0	105915240	G	T
8	chr8:105915623:G:A	0	105915623	A	G
8	chr8:105915690:C:T	0	105915690	T	C
8	chr8:105917218:C:A	0	105917218	A	C
8	chr8:105917653:C:T	0	105917653	T	C
8	chr8:105917911:A:G	0	105917911	G	A
8	chr8:105918434:C:A	0	105918434	A	C
8	chr8:105919079:A:G	0	105919079	G	A
8	chr8:105919554:T:G	0	105919554	G	T
8	chr8:105920040:ACC:A	0	105920040	A	ACC
8	chr8:105920406:A:G	0	105920406	G	A
8	chr8:105923763:A:C	0	105923763	C	A
8	chr8:105924687:T:C	0	105924687	C	T
8	chr8:105925782:T:C	0	105925782	C	T
8	chr8:105927014:G:A	0	105927014	A	G
8	chr8:105929183:A:G	0	105929183	G	A
8	chr8:105930298:G:A	0	105930298	A	G
8	chr8:105930309:C:T	0	105930309	T	C
8	chr8:105931017:G:A	0	105931017	A	G
8	chr8:105931243:A:G	0	105931243	G	A
8	chr8:105931559:G:A	0	105931559	A	G
8	chr8:105931582:G:A	0	105931582	A	G
8	chr8:105931656:A:T	0	105931656	T	A
8	chr8:105931666:T:A	0	105931666	A	T
8	chr8:105932621:C:G	0	105932621	G	C
8	chr8:105934922:T:C	0	105934922	C	T
8	chr8:105935186:C:T	0	105935186	T	C
8	chr8:105937942:A:T	0	105937942	T	A
8	chr8:105938198:G:A	0	105938198	A	G
8	chr8:105938447:A:G	0	105938447	G	A
8	chr8:105942188:T:C	0	105942188	C	T
8	chr8:105943322:A:G	0	105943322	G	A
8	chr8:105944199:G:A	0	105944199	A	G
8	chr8:105944505:G:C	0	105944505	C	G
8	chr8:105944819:ATTAGT:A	0	105944819	A	ATTAGT
8	chr8:105950390:A:G	0	105950390	G	A
8	chr8:105951366:A:G	0	105951366	G	A
8	chr8:105951545:G:A	0	105951545	A	G
8	chr8:105953128:C:T	0	105953128	T	C
8	chr8:105953234:AC:A	0	105953234	A	AC
8	chr8:105953283:A:C	0	105953283	C	A
8	chr8:105953622:C:T	0	105953622	T	C
8	chr8:105953832:C:T	0	105953832	T	C
8	chr8:105953947:C:T	0	105953947	T	C
8	chr8:105954896:A:T	0	105954896	T	A
8	chr8:105955040:T:C	0	105955040	C	T
8	chr8:105955053:G:A	0	105955053	A	G
8	chr8:105955055:G:A	0	105955055	A	G
8	chr8:105955249:T:A	0	105955249	A	T
8	chr8:105955266:G:A	0	105955266	A	G
8	chr8:105955402:C:T	0	105955402	T	C
8	chr8:105955691:G:A	0	105955691	A	G
8	chr8:105956118:G:A	0	105956118	A	G
8	chr8:105958276:A:G	0	105958276	G	A
8	chr8:105958329:A:C	0	105958329	C	A
8	chr8:105958347:C:T	0	105958347	T	C
8	chr8:105958381:T:C	0	105958381	C	T
8	chr8:105958459:A:T	0	105958459	T	A
8	chr8:105959337:T:C	0	105959337	C	T
8	chr8:105959390:T:C	0	105959390	C	T
8	chr8:105960181:C:T	0	105960181	T	C
8	chr8:105960820:G:A	0	105960820	A	G
8	chr8:105961954:A:G	0	105961954	G	A
8	chr8:105963296:T:C	0	105963296	C	T
8	chr8:105966703:C:T	0	105966703	T	C
8	chr8:105968203:G:A	0	105968203	A	G
8	chr8:105969904:A:G	0	105969904	G	A
8	chr8:105971396:C:A	0	105971396	A	C
8	chr8:105971567:CAAG:C	0	105971567	C	CAAG
8	chr8:105971738:A:G	0	105971738	G	A
8	chr8:105971828:T:C	0	105971828	C	T
8	chr8:105972175:A:G	0	105972175	G	A
8	chr8:105972349:AAAT:A	0	105972349	A	AAAT
8	chr8:105972941:A:G	0	105972941	G	A
8	chr8:105973775:A:C	0	105973775	C	A
8	chr8:105977075:A:C	0	105977075	C	A
8	chr8:105977330:T:C	0	105977330	C	T
8	chr8:105977555:T:C	0	105977555	C	T
8	chr8:105978047:T:G	0	105978047	G	T
8	chr8:105980058:T:C	0	105980058	C	T
8	chr8:105982088:T:C	0	105982088	C	T
8	chr8:105983085:G:A	0	105983085	A	G
8	chr8:105983447:T:G	0	105983447	G	T
8	chr8:105983658:C:T	0	105983658	T	C
8	chr8:105984410:A:G	0	105984410	G	A
8	chr8:105984449:T:C	0	105984449	C	T
8	chr8:105988274:C:A	0	105988274	A	C
8	chr8:105988337:G:C	0	105988337	C	G
8	chr8:105988410:G:C	0	105988410	C	G
8	chr8:105988907:G:GCT	0	105988907	GCT	G
8	chr8:105990223:C:T	0	105990223	T	C
8	chr8:105990376:A:G	0	105990376	G	A
8	chr8:105990724:A:G	0	105990724	G	A
8	chr8:105992806:C:T	0	105992806	T	C
8	chr8:105993597:C:T	0	105993597	T	C
8	chr8:105994128:T:C	0	105994128	C	T
8	chr8:105994137:C:T	0	105994137	T	C
8	chr8:105994734:T:C	0	105994734	C	T
8	chr8:105994928:T:A	0	105994928	A	T
8	chr8:105994950:A:G	0	105994950	G	A
8	chr8:105995519:G:A	0	105995519	A	G
8	chr8:105995942:T:C	0	105995942	C	T
8	chr8:105997100:C:T	0	105997100	T	C
8	chr8:105997307:T:C	0	105997307	C	T
8	chr8:105997609:GGTATAA:G	0	105997609	G	GGTATAA
8	chr8:105998968:C:G	0	105998968	G	C
8	chr8:105999800:TCTTA:T	0	105999800	T	TCTTA
8	chr8:106000114:G:T	0	106000114	T	G
8	chr8:106000687:C:T	0	106000687	T	C
8	chr8:106002489:C:A	0	106002489	A	C
8	chr8:106003006:T:G	0	106003006	G	T
8	chr8:106004176:T:C	0	106004176	C	T
8	chr8:106004359:A:T	0	106004359	T	A
8	chr8:106004709:TGTAAA:T	0	106004709	T	TGTAAA
8	chr8:106004913:T:C	0	106004913	C	T
8	chr8:106005300:A:C	0	106005300	C	A
8	chr8:106006026:G:A	0	106006026	A	G
8	chr8:106006495:C:T	0	106006495	T	C
8	chr8:106007230:G:A	0	106007230	A	G
8	chr8:106007389:AATAATATAAAAATGC:A	0	106007389	A	AATAATATAAAAATGC
8	chr8:106007965:G:A	0	106007965	A	G
8	chr8:106008178:C:T	0	106008178	T	C
8	chr8:106008420:G:A	0	106008420	A	G
8	chr8:106008561:G:A	0	106008561	A	G
8	chr8:106009374:ATATTATTTATTT:A	0	106009374	A	ATATTATTTATTT
8	chr8:106010358:A:C	0	106010358	C	A
8	chr8:106010666:G:A	0	106010666	A	G
8	chr8:106011004:G:A	0	106011004	A	G
8	chr8:106011901:C:T	0	106011901	T	C
8	chr8:106012030:A:G	0	106012030	G	A
8	chr8:106012217:C:T	0	106012217	T	C
8	chr8:106012229:T:C	0	106012229	C	T
8	chr8:106012277:C:T	0	106012277	T	C
8	chr8:106012467:T:A	0	106012467	A	T
8	chr8:106012634:T:G	0	106012634	G	T
8	chr8:106013919:C:T	0	106013919	T	C
8	chr8:106014183:AG:A	0	106014183	A	AG
8	chr8:106014640:G:A	0	106014640	A	G
8	chr8:106014685:G:A	0	106014685	A	G
8	chr8:106014913:C:T	0	106014913	T	C
8	chr8:106015928:C:T	0	106015928	T	C
8	chr8:106017167:A:G	0	106017167	G	A
8	chr8:106017592:A:G	0	106017592	G	A
8	chr8:106018858:C:T	0	106018858	T	C
8	chr8:106019644:A:C	0	106019644	C	A
8	chr8:106019785:A:G	0	106019785	G	A
8	chr8:106020990:T:C	0	106020990	C	T
8	chr8:106021029:C:T	0	106021029	T	C
8	chr8:106021309:C:G	0	106021309	G	C
8	chr8:106021486:A:C	0	106021486	C	A
8	chr8:106022634:T:C	0	106022634	C	T
8	chr8:106022770:T:C	0	106022770	C	T
8	chr8:106022892:G:A	0	106022892	A	G
8	chr8:106022923:T:C	0	106022923	C	T
8	chr8:106023070:A:G	0	106023070	G	A
8	chr8:106023679:A:T	0	106023679	T	A
8	chr8:106023745:C:T	0	106023745	T	C
8	chr8:106023824:A:G	0	106023824	G	A
8	chr8:106023875:G:T	0	106023875	T	G
8	chr8:106024273:A:G	0	106024273	G	A
8	chr8:106024283:A:G	0	106024283	G	A
8	chr8:106024299:A:G	0	106024299	G	A
8	chr8:106024720:A:C	0	106024720	C	A
8	chr8:106025227:G:A	0	106025227	A	G
8	chr8:106025770:T:C	0	106025770	C	T
8	chr8:106026425:A:C	0	106026425	C	A
8	chr8:106027730:C:T	0	106027730	T	C
8	chr8:106027773:T:C	0	106027773	C	T
8	chr8:106028728:G:A	0	106028728	A	G
8	chr8:106028752:T:C	0	106028752	C	T
8	chr8:106028785:G:C	0	106028785	C	G
8	chr8:106028802:G:A	0	106028802	A	G
8	chr8:106028948:T:A	0	106028948	A	T
8	chr8:106029254:C:G	0	106029254	G	C
8	chr8:106029304:T:C	0	106029304	C	T
8	chr8:106029603:G:T	0	106029603	T	G
8	chr8:106029623:C:T	0	106029623	T	C
8	chr8:106030105:G:A	0	106030105	A	G
8	chr8:106031049:A:G	0	106031049	G	A
8	chr8:106031317:C:G	0	106031317	G	C
8	chr8:106031569:G:A	0	106031569	A	G
8	chr8:106031931:G:A	0	106031931	A	G
8	chr8:106032207:C:T	0	106032207	T	C
8	chr8:106032339:G:C	0	106032339	C	G
8	chr8:106032369:G:A	0	106032369	A	G
8	chr8:106032659:C:T	0	106032659	T	C
8	chr8:106033081:A:G	0	106033081	G	A
8	chr8:106033490:C:T	0	106033490	T	C
8	chr8:106033861:T:C	0	106033861	C	T
8	chr8:106034494:A:G	0	106034494	G	A
8	chr8:106035551:C:T	0	106035551	T	C
8	chr8:106035823:C:A	0	106035823	A	C
8	chr8:106035867:T:C	0	106035867	C	T
8	chr8:106036580:A:C	0	106036580	C	A
8	chr8:106036597:G:A	0	106036597	A	G
8	chr8:106037977:G:A	0	106037977	A	G
8	chr8:106038301:G:T	0	106038301	T	G
8	chr8:106038727:C:A	0	106038727	A	C
8	chr8:106038970:T:A	0	106038970	A	T
8	chr8:106039340:A:C	0	106039340	C	A
8	chr8:106039617:T:C	0	106039617	C	T
8	chr8:106039646:C:T	0	106039646	T	C
8	chr8:106040023:A:G	0	106040023	G	A
8	chr8:106040281:T:C	0	106040281	C	T
8	chr8:106041111:G:C	0	106041111	C	G
8	chr8:106041153:T:C	0	106041153	C	T
8	chr8:106041218:T:C	0	106041218	C	T
8	chr8:106041969:A:C	0	106041969	C	A
8	chr8:106042001:G:A	0	106042001	A	G
8	chr8:106043129:C:T	0	106043129	T	C
8	chr8:106043765:C:T	0	106043765	T	C
8	chr8:106044034:C:T	0	106044034	T	C
8	chr8:106044805:G:A	0	106044805	A	G
8	chr8:106045281:A:T	0	106045281	T	A
8	chr8:106045318:C:T	0	106045318	T	C
8	chr8:106045633:A:G	0	106045633	G	A
8	chr8:106045679:A:G	0	106045679	G	A
8	chr8:106045881:G:C	0	106045881	C	G
8	chr8:106046056:A:G	0	106046056	G	A
8	chr8:106046634:G:T	0	106046634	T	G
8	chr8:106047355:A:G	0	106047355	G	A
8	chr8:106047410:A:G	0	106047410	G	A
8	chr8:106048677:G:C	0	106048677	C	G
8	chr8:106048843:A:T	0	106048843	T	A
8	chr8:106049496:G:A	0	106049496	A	G
8	chr8:106049680:A:AGT	0	106049680	AGT	A
8	chr8:106050591:G:A	0	106050591	A	G
8	chr8:106050898:A:G	0	106050898	G	A
8	chr8:106052659:C:T	0	106052659	T	C
8	chr8:106052701:A:G	0	106052701	G	A
8	chr8:106052877:G:A	0	106052877	A	G
8	chr8:106054708:G:A	0	106054708	A	G
8	chr8:106057644:C:G	0	106057644	G	C
8	chr8:106059379:G:T	0	106059379	T	G
8	chr8:106059799:G:A	0	106059799	A	G
8	chr8:106060726:C:G	0	106060726	G	C
8	chr8:106061557:A:T	0	106061557	T	A
8	chr8:106062329:T:A	0	106062329	A	T
8	chr8:106062765:A:T	0	106062765	T	A
8	chr8:106062842:T:C	0	106062842	C	T
8	chr8:106063179:A:C	0	106063179	C	A
8	chr8:106063290:G:A	0	106063290	A	G
8	chr8:106063364:T:C	0	106063364	C	T
8	chr8:106063968:TCTGA:T	0	106063968	T	TCTGA
8	chr8:106064193:G:A	0	106064193	A	G
8	chr8:106066462:G:A	0	106066462	A	G
8	chr8:106066770:C:T	0	106066770	T	C
8	chr8:106066777:T:C	0	106066777	C	T
8	chr8:106067471:T:G	0	106067471	G	T
8	chr8:106067927:T:A	0	106067927	A	T
8	chr8:106068381:G:C	0	106068381	C	G
8	chr8:106070190:A:G	0	106070190	G	A
8	chr8:106070325:G:A	0	106070325	A	G
8	chr8:106070960:C:T	0	106070960	T	C
8	chr8:106071292:T:G	0	106071292	G	T
8	chr8:106071435:T:C	0	106071435	C	T
8	chr8:106071589:C:T	0	106071589	T	C
8	chr8:106072996:T:A	0	106072996	A	T
8	chr8:106073060:A:G	0	106073060	G	A
8	chr8:106073422:AC:A	0	106073422	A	AC
8	chr8:106073429:G:A	0	106073429	A	G
8	chr8:106074191:T:C	0	106074191	C	T
8	chr8:106074470:C:T	0	106074470	T	C
8	chr8:106075850:C:G	0	106075850	G	C
8	chr8:106076004:A:G	0	106076004	G	A
8	chr8:106076198:C:T	0	106076198	T	C
8	chr8:106076622:T:A	0	106076622	A	T
8	chr8:106076708:T:C	0	106076708	C	T
8	chr8:106076751:A:G	0	106076751	G	A
8	chr8:106077375:G:T	0	106077375	T	G
8	chr8:106077405:T:G	0	106077405	G	T
8	chr8:106077448:G:A	0	106077448	A	G
8	chr8:106077736:A:C	0	106077736	C	A
8	chr8:106077772:C:T	0	106077772	T	C
8	chr8:106078272:G:A	0	106078272	A	G
8	chr8:106078501:G:A	0	106078501	A	G
8	chr8:106078599:C:T	0	106078599	T	C
8	chr8:106078673:C:T	0	106078673	T	C
8	chr8:106079331:G:A	0	106079331	A	G
8	chr8:106079983:C:G	0	106079983	G	C
8	chr8:106080372:T:A	0	106080372	A	T
8	chr8:106080385:A:G	0	106080385	G	A
8	chr8:106080623:A:T	0	106080623	T	A
8	chr8:106080975:A:G	0	106080975	G	A
8	chr8:106081149:T:C	0	106081149	C	T
8	chr8:106081195:G:A	0	106081195	A	G
8	chr8:106081348:G:A	0	106081348	A	G
8	chr8:106083990:T:C	0	106083990	C	T
8	chr8:106084230:A:G	0	106084230	G	A
8	chr8:106086494:T:C	0	106086494	C	T
8	chr8:106087069:G:A	0	106087069	A	G
8	chr8:106088057:G:A	0	106088057	A	G
8	chr8:106088998:A:G	0	106088998	G	A
8	chr8:106089136:A:T	0	106089136	T	A
8	chr8:106089395:T:C	0	106089395	C	T
8	chr8:106092317:A:G	0	106092317	G	A
8	chr8:106092977:G:A	0	106092977	A	G
8	chr8:106093015:G:A	0	106093015	A	G
8	chr8:106093156:C:T	0	106093156	T	C
8	chr8:106093515:A:G	0	106093515	G	A
8	chr8:106094140:T:G	0	106094140	G	T
8	chr8:106095739:C:G	0	106095739	G	C
8	chr8:106095995:T:A	0	106095995	A	T
8	chr8:106096068:A:C	0	106096068	C	A
8	chr8:106096083:G:A	0	106096083	A	G
8	chr8:106097107:C:G	0	106097107	G	C
8	chr8:106097292:T:C	0	106097292	C	T
8	chr8:106097725:A:G	0	106097725	G	A
8	chr8:106097804:G:A	0	106097804	A	G
8	chr8:106097999:G:A	0	106097999	A	G
8	chr8:106098674:C:G	0	106098674	G	C
8	chr8:106099062:A:G	0	106099062	G	A
8	chr8:106099535:T:G	0	106099535	G	T
8	chr8:106099563:AAAC:A	0	106099563	A	AAAC
8	chr8:106100039:A:T	0	106100039	T	A
8	chr8:106100101:G:T	0	106100101	T	G
8	chr8:106100330:C:T	0	106100330	T	C
8	chr8:106100400:C:T	0	106100400	T	C
8	chr8:106101861:A:G	0	106101861	G	A
8	chr8:106101885:A:G	0	106101885	G	A
8	chr8:106101917:T:C	0	106101917	C	T
8	chr8:106102349:A:T	0	106102349	T	A
8	chr8:106102377:G:T	0	106102377	T	G
8	chr8:106103033:T:C	0	106103033	C	T
8	chr8:106103297:G:C	0	106103297	C	G
8	chr8:106104126:C:G	0	106104126	G	C
8	chr8:106104264:A:C	0	106104264	C	A
8	chr8:106104266:A:G	0	106104266	G	A
8	chr8:106105861:T:C	0	106105861	C	T
8	chr8:106105954:T:C	0	106105954	C	T
8	chr8:106106327:G:GA	0	106106327	GA	G
8	chr8:106107433:T:A	0	106107433	A	T
8	chr8:106107728:A:G	0	106107728	G	A
8	chr8:106107766:A:G	0	106107766	G	A
8	chr8:106108596:G:A	0	106108596	A	G
8	chr8:106110603:G:A	0	106110603	A	G
8	chr8:106110792:G:A	0	106110792	A	G
8	chr8:106110834:C:T	0	106110834	T	C
8	chr8:106110862:T:A	0	106110862	A	T
8	chr8:106112432:G:A	0	106112432	A	G
8	chr8:106112904:G:A	0	106112904	A	G
8	chr8:106114203:C:G	0	106114203	G	C
8	chr8:106114518:G:C	0	106114518	C	G
8	chr8:106115560:G:A	0	106115560	A	G
8	chr8:106117150:G:T	0	106117150	T	G
8	chr8:106117393:T:A	0	106117393	A	T
8	chr8:106117678:C:A	0	106117678	A	C
8	chr8:106117903:C:T	0	106117903	T	C
8	chr8:106118048:A:G	0	106118048	G	A
8	chr8:106120030:C:T	0	106120030	T	C
8	chr8:106120984:G:A	0	106120984	A	G
```
