## Supplementary material for "Characterization of shared and ancestry-specific signals driving complex traits using multi-ancestry fine-mapping": mesusieoutput

```
                eur         afr      eur_afr
  [1,] 0.0005330490 0.000533049 0.0001776830
  [2,] 0.0005330490 0.000533049 0.0001776830
  [3,] 0.0005330490 0.000533049 0.0001776830
  [4,] 0.0005330490 0.000533049 0.0001776830
  [5,] 0.0005330490 0.000533049 0.0001776830
  [6,] 0.0005330490 0.000533049 0.0001776830
  [7,] 0.0005330490 0.000533049 0.0001776830
  [8,] 0.0005330490 0.000533049 0.0001776830
  [9,] 0.0005330490 0.000533049 0.0001776830
 [10,] 0.0005330490 0.000533049 0.0001776830
 [11,] 0.0005330490 0.000533049 0.0001776830
 [12,] 0.0005330490 0.000533049 0.0001776830
 [13,] 0.0005330490 0.000533049 0.0001776830
 [14,] 0.0005330490 0.000533049 0.0001776830
 [15,] 0.0005330490 0.000533049 0.0001776830
 [16,] 0.0005330490 0.000533049 0.0001776830
 [17,] 0.0005330490 0.000533049 0.0001776830
 [18,] 0.0005330490 0.000533049 0.0001776830
 [19,] 0.0005330490 0.000533049 0.0001776830
 [20,] 0.0005330490 0.000533049 0.0001776830
 [21,] 0.0005330490 0.000533049 0.0001776830
 [22,] 0.0005330490 0.000533049 0.0001776830
 [23,] 0.0005330490 0.000533049 0.0001776830
 [24,] 0.0005330490 0.000533049 0.0001776830
 [25,] 0.0005330490 0.000533049 0.0001776830
 [26,] 0.0005330490 0.000533049 0.0001776830
 [27,] 0.0005330490 0.000533049 0.0001776830
 [28,] 0.0005330490 0.000533049 0.0001776830
 [29,] 0.0005330490 0.000533049 0.0001776830
 [30,] 0.0005330490 0.000533049 0.0001776830
 [31,] 0.0005330490 0.000533049 0.0001776830
 [32,] 0.0005330490 0.000533049 0.0001776830
 [33,] 0.0005330490 0.000533049 0.0001776830
 [34,] 0.0005330490 0.000533049 0.0001776830
 [35,] 0.0005330490 0.000533049 0.0001776830
 [36,] 0.0005330490 0.000533049 0.0001776830
 [37,] 0.0005330490 0.000533049 0.0001776830
 [38,] 0.0005330490 0.000533049 0.0001776830
 [39,] 0.0005330490 0.000533049 0.0001776830
 [40,] 0.0005330490 0.000533049 0.0001776830
 [41,] 0.0005330490 0.000533049 0.0001776830
 [42,] 0.0005330490 0.000533049 0.0001776830
 [43,] 0.0005330490 0.000533049 0.0001776830
 [44,] 0.0005330490 0.000533049 0.0001776830
 [45,] 0.0005330490 0.000533049 0.0001776830
 [46,] 0.0005330490 0.000533049 0.0001776830
 [47,] 0.0005330490 0.000533049 0.0001776830
 [48,] 0.0005330490 0.000533049 0.0001776830
 [49,] 0.0005330490 0.000533049 0.0001776830
 [50,] 0.0005330490 0.000533049 0.0001776830
 [51,] 0.0005330490 0.000533049 0.0001776830
 [52,] 0.0005330490 0.000533049 0.0001776830
 [53,] 0.0005330490 0.000533049 0.0001776830
 [54,] 0.0005330490 0.000533049 0.0001776830
 [55,] 0.0005330490 0.000533049 0.0001776830
 [56,] 0.0005330490 0.000533049 0.0001776830
 [57,] 0.0005330490 0.000533049 0.0001776830
 [58,] 0.0005330490 0.000533049 0.0001776830
 [59,] 0.0005330490 0.000533049 0.0001776830
 [60,] 0.0005330490 0.000533049 0.0001776830
 [61,] 0.0005330490 0.000533049 0.0001776830
 [62,] 0.0005330490 0.000533049 0.0001776830
 [63,] 0.0005330490 0.000533049 0.0001776830
 [64,] 0.0005330490 0.000533049 0.0001776830
 [65,] 0.0005330490 0.000533049 0.0001776830
 [66,] 0.0005330490 0.000533049 0.0001776830
 [67,] 0.0005330490 0.000533049 0.0001776830
 [68,] 0.0005330490 0.000533049 0.0001776830
 [69,] 0.0005330490 0.000533049 0.0001776830
 [70,] 0.0005330490 0.000533049 0.0001776830
 [71,] 0.0005330490 0.000533049 0.0001776830
 [72,] 0.0005330490 0.000533049 0.0001776830
 [73,] 0.0005330490 0.000533049 0.0001776830
 [74,] 0.0005330490 0.000533049 0.0001776830
 [75,] 0.0005330490 0.000533049 0.0001776830
 [76,] 0.0005330490 0.000533049 0.0001776830
 [77,] 0.0005330490 0.000533049 0.0001776830
 [78,] 0.0005330490 0.000533049 0.0001776830
 [79,] 0.0005330490 0.000533049 0.0001776830
 [80,] 0.0005330490 0.000533049 0.0001776830
 [81,] 0.0005330490 0.000533049 0.0001776830
 [82,] 0.0005330490 0.000533049 0.0001776830
 [83,] 0.0005330490 0.000533049 0.0001776830
 [84,] 0.0005330490 0.000533049 0.0001776830
 [85,] 0.0005330490 0.000533049 0.0001776830
 [86,] 0.0005330490 0.000533049 0.0001776830
 [87,] 0.0005330490 0.000533049 0.0001776830
 [88,] 0.0005330490 0.000533049 0.0001776830
 [89,] 0.0005330490 0.000533049 0.0001776830
 [90,] 0.0005330490 0.000533049 0.0001776830
 [91,] 0.0005330490 0.000533049 0.0001776830
 [92,] 0.0005330490 0.000533049 0.0001776830
 [93,] 0.0005330490 0.000533049 0.0001776830
 [94,] 0.0005330490 0.000533049 0.0001776830
 [95,] 0.0005330490 0.000533049 0.0001776830
 [96,] 0.0005330490 0.000533049 0.0001776830
 [97,] 0.0005330490 0.000533049 0.0001776830
 [98,] 0.0005330490 0.000533049 0.0001776830
 [99,] 0.0005330490 0.000533049 0.0001776830
[100,] 0.0005330490 0.000533049 0.0001776830
[101,] 0.0005330490 0.000533049 0.0001776830
[102,] 0.0005330490 0.000533049 0.0001776830
[103,] 0.0005330490 0.000533049 0.0001776830
[104,] 0.0005330490 0.000533049 0.0001776830
[105,] 0.0005330490 0.000533049 0.0001776830
[106,] 0.0005330490 0.000533049 0.0001776830
[107,] 0.0005330490 0.000533049 0.0001776830
[108,] 0.0005330490 0.000533049 0.0001776830
[109,] 0.0005330490 0.000533049 0.0001776830
[110,] 0.0005330490 0.000533049 0.0001776830
[111,] 0.0005330490 0.000533049 0.0001776830
[112,] 0.0005330490 0.000533049 0.0001776830
[113,] 0.0005330490 0.000533049 0.0001776830
[114,] 0.0005330490 0.000533049 0.0001776830
[115,] 0.0005330490 0.000533049 0.0001776830
[116,] 0.0005330490 0.000533049 0.0001776830
[117,] 0.0005330490 0.000533049 0.0001776830
[118,] 0.0005330490 0.000533049 0.0001776830
[119,] 0.0005330490 0.000533049 0.0001776830
[120,] 0.0005330490 0.000533049 0.0001776830
[121,] 0.0005330490 0.000533049 0.0001776830
[122,] 0.0005330490 0.000533049 0.0001776830
[123,] 0.0005330490 0.000533049 0.0001776830
[124,] 0.0005330490 0.000533049 0.0001776830
[125,] 0.0005330490 0.000533049 0.0001776830
[126,] 0.0005330490 0.000533049 0.0001776830
[127,] 0.0005330490 0.000533049 0.0001776830
[128,] 0.0005330490 0.000533049 0.0001776830
[129,] 0.0005330490 0.000533049 0.0001776830
[130,] 0.0005330490 0.000533049 0.0001776830
[131,] 0.0005330490 0.000533049 0.0001776830
[132,] 0.0005330490 0.000533049 0.0001776830
[133,] 0.0005330490 0.000533049 0.0001776830
[134,] 0.0005330490 0.000533049 0.0001776830
[135,] 0.0005330490 0.000533049 0.0001776830
[136,] 0.0005330490 0.000533049 0.0001776830
[137,] 0.0005330490 0.000533049 0.0001776830
[138,] 0.0005330490 0.000533049 0.0001776830
[139,] 0.0005330490 0.000533049 0.0001776830
[140,] 0.0005330490 0.000533049 0.0001776830
[141,] 0.0005330490 0.000533049 0.0001776830
[142,] 0.0005330490 0.000533049 0.0001776830
[143,] 0.0005330490 0.000533049 0.0001776830
[144,] 0.0005330490 0.000533049 0.0001776830
[145,] 0.0005330490 0.000533049 0.0001776830
[146,] 0.0005330490 0.000533049 0.0001776830
[147,] 0.0005330490 0.000533049 0.0001776830
[148,] 0.0005330490 0.000533049 0.0001776830
[149,] 0.0005330490 0.000533049 0.0001776830
[150,] 0.0005330490 0.000533049 0.0001776830
[151,] 0.0005330490 0.000533049 0.0001776830
[152,] 0.0005330490 0.000533049 0.0001776830
[153,] 0.0005330490 0.000533049 0.0001776830
[154,] 0.0005330490 0.000533049 0.0001776830
[155,] 0.0005330490 0.000533049 0.0001776830
[156,] 0.0005330490 0.000533049 0.0001776830
[157,] 0.0005330491 0.000533049 0.0001776830
[158,] 0.0005330490 0.000533049 0.0001776830
[159,] 0.0005330491 0.000533049 0.0001776830
[160,] 0.0005330490 0.000533049 0.0001776830
[161,] 0.0005330490 0.000533049 0.0001776830
[162,] 0.0005330490 0.000533049 0.0001776830
[163,] 0.0005330490 0.000533049 0.0001776830
[164,] 0.0005330490 0.000533049 0.0001776830
[165,] 0.0005330491 0.000533049 0.0001776830
[166,] 0.0005330490 0.000533049 0.0001776830
[167,] 0.0005330490 0.000533049 0.0001776830
[168,] 0.0005330490 0.000533049 0.0001776830
[169,] 0.0005330490 0.000533049 0.0001776830
[170,] 0.0005330490 0.000533049 0.0001776830
[171,] 0.0005330490 0.000533049 0.0001776830
[172,] 0.0005330490 0.000533049 0.0001776830
[173,] 0.0005330491 0.000533049 0.0001776830
[174,] 0.0005330490 0.000533049 0.0001776830
[175,] 0.0005330490 0.000533049 0.0001776830
[176,] 0.0005330490 0.000533049 0.0001776830
[177,] 0.0005330490 0.000533049 0.0001776830
[178,] 0.0005330490 0.000533049 0.0001776830
[179,] 0.0005330490 0.000533049 0.0001776830
[180,] 0.0005330490 0.000533049 0.0001776830
[181,] 0.0005330490 0.000533049 0.0001776830
[182,] 0.0005330490 0.000533049 0.0001776830
[183,] 0.0005330490 0.000533049 0.0001776830
[184,] 0.0005330490 0.000533049 0.0001776830
[185,] 0.0005330490 0.000533049 0.0001776830
[186,] 0.0005330490 0.000533049 0.0001776830
[187,] 0.0005330490 0.000533049 0.0001776830
[188,] 0.0005330490 0.000533049 0.0001776830
[189,] 0.0005330490 0.000533049 0.0001776830
[190,] 0.0005330490 0.000533049 0.0001776830
[191,] 0.0005330490 0.000533049 0.0001776830
[192,] 0.0005330490 0.000533049 0.0001776830
[193,] 0.0005330490 0.000533049 0.0001776830
[194,] 0.0005330490 0.000533049 0.0001776830
[195,] 0.0005330490 0.000533049 0.0001776830
[196,] 0.0005330490 0.000533049 0.0001776830
[197,] 0.0005330490 0.000533049 0.0001776830
[198,] 0.0005330490 0.000533049 0.0001776830
[199,] 0.0005330490 0.000533049 0.0001776830
[200,] 0.0005330490 0.000533049 0.0001776830
[201,] 0.0005330490 0.000533049 0.0001776830
[202,] 0.0005330490 0.000533049 0.0001776830
[203,] 0.0005330490 0.000533049 0.0001776830
[204,] 0.0005330490 0.000533049 0.0001776830
[205,] 0.0005330490 0.000533049 0.0001776830
[206,] 0.0005330490 0.000533049 0.0001776830
[207,] 0.0005330490 0.000533049 0.0001776830
[208,] 0.0005330490 0.000533049 0.0001776830
[209,] 0.0005330490 0.000533049 0.0001776830
[210,] 0.0005330490 0.000533049 0.0001776830
[211,] 0.0005330490 0.000533049 0.0001776830
[212,] 0.0005330490 0.000533049 0.0001776830
[213,] 0.0005330490 0.000533049 0.0001776830
[214,] 0.0005330490 0.000533049 0.0001776830
[215,] 0.0005330490 0.000533049 0.0001776830
[216,] 0.0005330490 0.000533049 0.0001776830
[217,] 0.0005330490 0.000533049 0.0001776830
[218,] 0.0005330490 0.000533049 0.0001776830
[219,] 0.0005330490 0.000533049 0.0001776830
[220,] 0.0005330490 0.000533049 0.0001776830
[221,] 0.0005330490 0.000533049 0.0001776830
[222,] 0.0005330490 0.000533049 0.0001776830
[223,] 0.0005330490 0.000533049 0.0001776830
[224,] 0.0005330490 0.000533049 0.0001776830
[225,] 0.0005330490 0.000533049 0.0001776830
[226,] 0.0005330490 0.000533049 0.0001776830
[227,] 0.0005330490 0.000533049 0.0001776830
[228,] 0.0005330490 0.000533049 0.0001776830
[229,] 0.0005330490 0.000533049 0.0001776830
[230,] 0.0005330490 0.000533049 0.0001776830
[231,] 0.0005330490 0.000533049 0.0001776830
[232,] 0.0005330490 0.000533049 0.0001776830
[233,] 0.0005330490 0.000533049 0.0001776830
[234,] 0.0005330490 0.000533049 0.0001776830
[235,] 0.0005330490 0.000533049 0.0001776830
[236,] 0.0005330490 0.000533049 0.0001776830
[237,] 0.0005330490 0.000533049 0.0001776830
[238,] 0.0005330490 0.000533049 0.0001776830
[239,] 0.0005330490 0.000533049 0.0001776830
[240,] 0.0005330490 0.000533049 0.0001776830
[241,] 0.0005330490 0.000533049 0.0001776830
[242,] 0.0005330490 0.000533049 0.0001776830
[243,] 0.0005330490 0.000533049 0.0001776830
[244,] 0.0005330490 0.000533049 0.0001776830
[245,] 0.0005330490 0.000533049 0.0001776830
[246,] 0.0005330490 0.000533049 0.0001776830
[247,] 0.0005330490 0.000533049 0.0001776830
[248,] 0.0005330490 0.000533049 0.0001776830
[249,] 0.0005330490 0.000533049 0.0001776830
[250,] 0.0005330490 0.000533049 0.0001776830
[251,] 0.0005330490 0.000533049 0.0001776830
[252,] 0.0005330490 0.000533049 0.0001776830
[253,] 0.0005330490 0.000533049 0.0001776830
[254,] 0.0005330490 0.000533049 0.0001776830
[255,] 0.0005330490 0.000533049 0.0001776830
[256,] 0.0005330490 0.000533049 0.0001776830
[257,] 0.0005330490 0.000533049 0.0001776830
[258,] 0.0005330490 0.000533049 0.0001776830
[259,] 0.0005330490 0.000533049 0.0001776830
[260,] 0.0005330490 0.000533049 0.0001776830
[261,] 0.0005330490 0.000533049 0.0001776830
[262,] 0.0005330490 0.000533049 0.0001776830
[263,] 0.0005330490 0.000533049 0.0001776830
[264,] 0.0005330490 0.000533049 0.0001776830
[265,] 0.0005330490 0.000533049 0.0001776830
[266,] 0.0005330490 0.000533049 0.0001776830
[267,] 0.0005330490 0.000533049 0.0001776830
[268,] 0.0005330490 0.000533049 0.0001776830
[269,] 0.0005330490 0.000533049 0.0001776830
[270,] 0.0005330490 0.000533049 0.0001776830
[271,] 0.0005330490 0.000533049 0.0001776830
[272,] 0.0005330490 0.000533049 0.0001776830
[273,] 0.0005330490 0.000533049 0.0001776830
[274,] 0.0005330490 0.000533049 0.0001776830
[275,] 0.0005330490 0.000533049 0.0001776830
[276,] 0.0005330490 0.000533049 0.0001776830
[277,] 0.0005330490 0.000533049 0.0001776830
[278,] 0.0005330490 0.000533049 0.0001776830
[279,] 0.0005330490 0.000533049 0.0001776830
[280,] 0.0005330490 0.000533049 0.0001776830
[281,] 0.0005330490 0.000533049 0.0001776830
[282,] 0.0005330490 0.000533049 0.0001776830
[283,] 0.0005330490 0.000533049 0.0001776830
[284,] 0.0005330490 0.000533049 0.0001776830
[285,] 0.0005330490 0.000533049 0.0001776830
[286,] 0.0005330490 0.000533049 0.0001776830
[287,] 0.0005330490 0.000533049 0.0001776830
[288,] 0.0005330490 0.000533049 0.0001776830
[289,] 0.0005330490 0.000533049 0.0001776830
[290,] 0.0005330490 0.000533049 0.0001776830
[291,] 0.0005330490 0.000533049 0.0001776830
[292,] 0.0005330490 0.000533049 0.0001776830
[293,] 0.0005330490 0.000533049 0.0001776830
[294,] 0.0005330490 0.000533049 0.0001776830
[295,] 0.0005330490 0.000533049 0.0001776830
[296,] 0.0005330490 0.000533049 0.0001776830
[297,] 0.0005330490 0.000533049 0.0001776830
[298,] 0.0005330490 0.000533049 0.0001776830
[299,] 0.0005330490 0.000533049 0.0001776830
[300,] 0.0005330490 0.000533049 0.0001776830
[301,] 0.0005330490 0.000533049 0.0001776830
[302,] 0.0005330490 0.000533049 0.0001776830
[303,] 0.0005330490 0.000533049 0.0001776830
[304,] 0.0005330490 0.000533049 0.0001776830
[305,] 0.0005330490 0.000533049 0.0001776830
[306,] 0.0005330490 0.000533049 0.0001776830
[307,] 0.0005330490 0.000533049 0.0001776830
[308,] 0.0005330490 0.000533049 0.0001776830
[309,] 0.0005330490 0.000533049 0.0001776830
[310,] 0.0005330490 0.000533049 0.0001776830
[311,] 0.0005330490 0.000533049 0.0001776830
[312,] 0.0005330490 0.000533049 0.0001776830
[313,] 0.0005330490 0.000533049 0.0001776830
[314,] 0.0005330490 0.000533049 0.0001776830
[315,] 0.0005330490 0.000533049 0.0001776830
[316,] 0.0005330490 0.000533049 0.0001776830
[317,] 0.0005330490 0.000533049 0.0001776830
[318,] 0.0005330490 0.000533049 0.0001776830
[319,] 0.0005330490 0.000533049 0.0001776830
[320,] 0.0005330490 0.000533049 0.0001776830
[321,] 0.0005330490 0.000533049 0.0001776830
[322,] 0.0005330490 0.000533049 0.0001776830
[323,] 0.0005330490 0.000533049 0.0001776830
[324,] 0.0005330490 0.000533049 0.0001776830
[325,] 0.0005330490 0.000533049 0.0001776830
[326,] 0.0005330490 0.000533049 0.0001776830
[327,] 0.0005330490 0.000533049 0.0001776830
[328,] 0.0005330490 0.000533049 0.0001776830
[329,] 0.0005330490 0.000533049 0.0001776830
[330,] 0.0005330490 0.000533049 0.0001776830
[331,] 0.0005330490 0.000533049 0.0001776830
[332,] 0.0005330490 0.000533049 0.0001776830
[333,] 0.0005330490 0.000533049 0.0001776830
[334,] 0.0005330490 0.000533049 0.0001776830
[335,] 0.0005330490 0.000533049 0.0001776830
[336,] 0.0005330490 0.000533049 0.0001776830
[337,] 0.0005330490 0.000533049 0.0001776830
[338,] 0.0005330490 0.000533049 0.0001776830
[339,] 0.0005330490 0.000533049 0.0001776830
[340,] 0.0005330490 0.000533049 0.0001776830
[341,] 0.0005330490 0.000533049 0.0001776830
[342,] 0.0005330490 0.000533049 0.0001776830
[343,] 0.0005330490 0.000533049 0.0001776830
[344,] 0.0005330490 0.000533049 0.0001776830
[345,] 0.0005330490 0.000533049 0.0001776830
[346,] 0.0005330490 0.000533049 0.0001776830
[347,] 0.0005330490 0.000533049 0.0001776830
[348,] 0.0005330490 0.000533049 0.0001776830
[349,] 0.0005330490 0.000533049 0.0001776830
[350,] 0.0005330490 0.000533049 0.0001776830
[351,] 0.0005330490 0.000533049 0.0001776830
[352,] 0.0005330490 0.000533049 0.0001776830
[353,] 0.0005330490 0.000533049 0.0001776830
[354,] 0.0005330490 0.000533049 0.0001776830
[355,] 0.0005330490 0.000533049 0.0001776830
[356,] 0.0005330490 0.000533049 0.0001776830
[357,] 0.0005330490 0.000533049 0.0001776830
[358,] 0.0005330490 0.000533049 0.0001776830
[359,] 0.0005330490 0.000533049 0.0001776830
[360,] 0.0005330490 0.000533049 0.0001776830
[361,] 0.0005330490 0.000533049 0.0001776830
[362,] 0.0005330490 0.000533049 0.0001776830
[363,] 0.0005330490 0.000533049 0.0001776830
[364,] 0.0005330490 0.000533049 0.0001776830
[365,] 0.0005330490 0.000533049 0.0001776830
[366,] 0.0005330490 0.000533049 0.0001776830
[367,] 0.0005330490 0.000533049 0.0001776830
[368,] 0.0005330490 0.000533049 0.0001776830
[369,] 0.0005330490 0.000533049 0.0001776830
[370,] 0.0005330490 0.000533049 0.0001776830
[371,] 0.0005330490 0.000533049 0.0001776830
[372,] 0.0005330490 0.000533049 0.0001776830
[373,] 0.0005330490 0.000533049 0.0001776830
[374,] 0.0005330490 0.000533049 0.0001776830
[375,] 0.0005330490 0.000533049 0.0001776830
[376,] 0.0005330490 0.000533049 0.0001776830
[377,] 0.0005330490 0.000533049 0.0001776830
[378,] 0.0005330490 0.000533049 0.0001776830
[379,] 0.0005330490 0.000533049 0.0001776830
[380,] 0.0005330490 0.000533049 0.0001776830
[381,] 0.0005330490 0.000533049 0.0001776830
[382,] 0.0005330490 0.000533049 0.0001776830
[383,] 0.0005330490 0.000533049 0.0001776830
[384,] 0.0005330490 0.000533049 0.0001776830
[385,] 0.0005330490 0.000533049 0.0001776830
[386,] 0.0005330490 0.000533049 0.0001776830
[387,] 0.0005330490 0.000533049 0.0001776830
[388,] 0.0005330490 0.000533049 0.0001776830
[389,] 0.0005330490 0.000533049 0.0001776830
[390,] 0.0005330490 0.000533049 0.0001776830
[391,] 0.0005330490 0.000533049 0.0001776830
[392,] 0.0005330490 0.000533049 0.0001776830
[393,] 0.0005330490 0.000533049 0.0001776830
[394,] 0.0005330490 0.000533049 0.0001776830
[395,] 0.0005330490 0.000533049 0.0001776830
[396,] 0.0006307385 0.000533049 0.0032609551
[397,] 0.0030445607 0.000533049 0.0134516000
[398,] 0.0005330490 0.000533049 0.0001776830
[399,] 0.0033818060 0.000533049 0.0146680245
[400,] 0.0005330490 0.000533049 0.0001776830
[401,] 0.0030445607 0.000533049 0.0139942405
[402,] 0.0032086198 0.000533049 0.0139593068
[403,] 0.0025723422 0.000533049 0.0113759196
[404,] 0.0005330490 0.000533049 0.0001776830
[405,] 0.0005330490 0.000533049 0.0001776830
[406,] 0.0032086198 0.000533049 0.0132068747
[407,] 0.0032086198 0.000533049 0.0141324164
[408,] 0.0005330490 0.000533049 0.0001776830
[409,] 0.0005330490 0.000533049 0.0001776830
[410,] 0.0005330490 0.000533049 0.0001776830
[411,] 0.0005330490 0.000533049 0.0001776830
[412,] 0.0033818060 0.000533049 0.0163621634
[413,] 0.0033818060 0.000533049 0.0159169526
[414,] 0.0005330490 0.000533049 0.0001776830
[415,] 0.0005330490 0.000533049 0.0001776830
[416,] 0.0005330490 0.000533049 0.0001776830
[417,] 0.0030445607 0.000533049 0.0139664250
[418,] 0.0005330490 0.000533049 0.0001776830
[419,] 0.0005330490 0.000533049 0.0001776830
[420,] 0.0035855767 0.000533049 0.0169539250
[421,] 0.0037797857 0.000533049 0.0175460689
[422,] 0.0005330490 0.000533049 0.0001776830
[423,] 0.0033818060 0.000533049 0.0169128563
[424,] 0.0037797857 0.000533049 0.0185707796
[425,] 0.0005330490 0.000533049 0.0001776830
[426,] 0.0005330490 0.000533049 0.0001776830
[427,] 0.0005330490 0.000533049 0.0001776830
[428,] 0.0005330490 0.000533049 0.0001776830
[429,] 0.0005330490 0.000533049 0.0001776830
[430,] 0.0017687032 0.000533049 0.0054878139
[431,] 0.0017687032 0.000533049 0.0053833246
[432,] 0.0011478319 0.000533049 0.0035583271
[433,] 0.0005330490 0.000533049 0.0001776830
[434,] 0.0005330490 0.000533049 0.0001776830
[435,] 0.0005330490 0.000533049 0.0001776830
[436,] 0.0005330490 0.000533049 0.0001776830
[437,] 0.0005330490 0.000533049 0.0001776830
[438,] 0.0005330490 0.000533049 0.0001776830
[439,] 0.0015071971 0.000533049 0.0055712818
[440,] 0.0005330490 0.000533049 0.0001776830
[441,] 0.0005330490 0.000533049 0.0001776830
[442,] 0.0005330490 0.000533049 0.0001776830
[443,] 0.0005330490 0.000533049 0.0001776830
[444,] 0.0005330490 0.000533049 0.0001776830
[445,] 0.0005330490 0.000533049 0.0001776830
[446,] 0.0005330490 0.000533049 0.0001776830
[447,] 0.0005330490 0.000533049 0.0013077316
[448,] 0.0005330490 0.000533049 0.0003265191
[449,] 0.0005330490 0.000533049 0.0017727857
[450,] 0.0005330490 0.000533049 0.0001776830
[451,] 0.0005330490 0.000533049 0.0001776830
[452,] 0.0005330490 0.000533049 0.0001776830
[453,] 0.0005330490 0.000533049 0.0015729777
[454,] 0.0005330490 0.000533049 0.0015956860
[455,] 0.0005330490 0.000533049 0.0001776830
[456,] 0.0005330490 0.000533049 0.0001776830
[457,] 0.0005330490 0.000533049 0.0001776830
[458,] 0.0005330490 0.000533049 0.0015182602
[459,] 0.0005330490 0.000533049 0.0001776830
[460,] 0.0005330490 0.000533049 0.0001776830
[461,] 0.0123995123 0.000533049 0.0630852064
[462,] 0.0111584211 0.000533049 0.0551245271
[463,] 0.0005330490 0.000533049 0.0004774816
[464,] 0.0161177612 0.000533049 0.0847943695
[465,] 0.0005330490 0.000533049 0.0001776830
[466,] 0.0005330490 0.000533049 0.0001776830
[467,] 0.0005330490 0.000533049 0.0001776830
[468,] 0.0005330490 0.000533049 0.0001776830
[469,] 0.0005330490 0.000533049 0.0001776830
[470,] 0.0005330490 0.000533049 0.0001776830
[471,] 0.0005330490 0.000533049 0.0001776830
[472,] 0.0005330490 0.000533049 0.0001776830
[473,] 0.0005330490 0.000533049 0.0001776830
[474,] 0.0005330490 0.000533049 0.0001776830
[475,] 0.0005330490 0.000533049 0.0001776830
[476,] 0.0005330490 0.000533049 0.0006539840
[477,] 0.0005330490 0.000533049 0.0001776830
[478,] 0.0005330490 0.000533049 0.0001776830
[479,] 0.0005330490 0.000533049 0.0006007330
[480,] 0.0005330490 0.000533049 0.0001776830
[481,] 0.0005330490 0.000533049 0.0001776830
[482,] 0.0090951641 0.000533049 0.0455414206
[483,] 0.0005330490 0.000533049 0.0001776830
[484,] 0.0005330490 0.000533049 0.0001776830
[485,] 0.0005330490 0.000533049 0.0001776830
[486,] 0.0005330490 0.000533049 0.0001776830
[487,] 0.0005330490 0.000533049 0.0001776830
[488,] 0.0005330490 0.000533049 0.0001776830
[489,] 0.0005330490 0.000533049 0.0006690594
[490,] 0.0005330490 0.000533049 0.0007006247
[491,] 0.0005330490 0.000533049 0.0001776830
[492,] 0.0086555063 0.000533049 0.0483765303
[493,] 0.0005330490 0.000533049 0.0001776830
[494,] 0.0005330490 0.000533049 0.0001776830
[495,] 0.0005330490 0.000533049 0.0001776830
[496,] 0.0005330490 0.000533049 0.0001776830
[497,] 0.0005330490 0.000533049 0.0001776830
[498,] 0.0086555063 0.000533049 0.0518824340
[499,] 0.0005330490 0.000533049 0.0001776830
[500,] 0.0005330490 0.000533049 0.0001776830
[501,] 0.0086555063 0.000533049 0.0523804684
[502,] 0.0005330490 0.000533049 0.0001776830
[503,] 0.0005330490 0.000533049 0.0001776830
[504,] 0.0005330490 0.000533049 0.0007506980
[505,] 0.0005330490 0.000533049 0.0001776830
[506,] 0.0005330490 0.000533049 0.0001776830
[507,] 0.0005330490 0.000533049 0.0001776830
[508,] 0.0005330490 0.000533049 0.0001776830
[509,] 0.0005330490 0.000533049 0.0001776830
[510,] 0.0005330490 0.000533049 0.0001776830
[511,] 0.0118999419 0.000533049 0.0699882829
[512,] 0.0005330490 0.000533049 0.0001776830
[513,] 0.0005330490 0.000533049 0.0001776830
[514,] 0.0118999419 0.000533049 0.0699882829
[515,] 0.0005330490 0.000533049 0.0001776830
[516,] 0.0005330490 0.000533049 0.0001776830
[517,] 0.0005330490 0.000533049 0.0001776830
[518,] 0.0005330490 0.000533049 0.0001776830
[519,] 0.0005330490 0.000533049 0.0001776830
[520,] 0.0005330490 0.000533049 0.0001776830
[521,] 0.0005330490 0.000533049 0.0001776830
[522,] 0.0005330490 0.000533049 0.0008915693
[523,] 0.0005330490 0.000533049 0.0001776830
[524,] 0.0005330490 0.000533049 0.0001776830
[525,] 0.0005330490 0.000533049 0.0001776830
[526,] 0.0070657476 0.000533049 0.0382832038
[527,] 0.0005330490 0.000533049 0.0001776830
[528,] 0.0005330490 0.000533049 0.0001776830
[529,] 0.0005330490 0.000533049 0.0001776830
[530,] 0.0005330490 0.000533049 0.0001776830
[531,] 0.0005330490 0.000533049 0.0008004993
[532,] 0.0005330490 0.000533049 0.0001776830
[533,] 0.0005330490 0.000533049 0.0001776830
[534,] 0.0005330490 0.000533049 0.0001776830
[535,] 0.0005330490 0.000533049 0.0001776830
[536,] 0.0005330490 0.000533049 0.0001776830
[537,] 0.0005330490 0.000533049 0.0005916235
[538,] 0.0005330490 0.000533049 0.0001776830
[539,] 0.0005330490 0.000533049 0.0005173748
[540,] 0.0005330490 0.000533049 0.0001776830
[541,] 0.0005330490 0.000533049 0.0001776830
[542,] 0.0005330490 0.000533049 0.0003472197
[543,] 0.0005330490 0.000533049 0.0001776830
[544,] 0.0005330490 0.000533049 0.0001776830
[545,] 0.0005330490 0.000533049 0.0001776830
[546,] 0.0005330490 0.000533049 0.0001776830
[547,] 0.0005330490 0.000533049 0.0001776830
[548,] 0.0005330490 0.000533049 0.0004774099
[549,] 0.0005330490 0.000533049 0.0001776830
[550,] 0.0005330490 0.000533049 0.0004212513
[551,] 0.0005330490 0.000533049 0.0004372577
[552,] 0.0005330490 0.000533049 0.0001776830
[553,] 0.0005330490 0.000533049 0.0003958372
[554,] 0.0005330490 0.000533049 0.0001776830
[555,] 0.0005330490 0.000533049 0.0001776830
[556,] 0.0005330490 0.000533049 0.0002787473
[557,] 0.0005330490 0.000533049 0.0001776830
[558,] 0.0005330490 0.000533049 0.0002821365
[559,] 0.0005330490 0.000533049 0.0001776830
[560,] 0.0005330490 0.000533049 0.0001776830
[561,] 0.0005330490 0.000533049 0.0001776830
[562,] 0.0005330490 0.000533049 0.0001776830
[563,] 0.0005330490 0.000533049 0.0001776830
[564,] 0.0005330490 0.000533049 0.0001776830
[565,] 0.0005330490 0.000533049 0.0001776830
[566,] 0.0005330490 0.000533049 0.0001776830
[567,] 0.0005330490 0.000533049 0.0001776830
[568,] 0.0005330490 0.000533049 0.0001776830
[569,] 0.0005330490 0.000533049 0.0001776830
[570,] 0.0005330490 0.000533049 0.0001776830
[571,] 0.0005330490 0.000533049 0.0001924368
[572,] 0.0005330490 0.000533049 0.0002028625
[573,] 0.0005330490 0.000533049 0.0001776830
[574,] 0.0005330490 0.000533049 0.0001776830
[575,] 0.0005330490 0.000533049 0.0001776830
[576,] 0.0005330490 0.000533049 0.0002037353
[577,] 0.0005330490 0.000533049 0.0001776830
[578,] 0.0005330490 0.000533049 0.0001776830
[579,] 0.0005330490 0.000533049 0.0001776830
[580,] 0.0005330490 0.000533049 0.0001776830
[581,] 0.0005330490 0.000533049 0.0001776830
[582,] 0.0005330490 0.000533049 0.0001776830
[583,] 0.0005330490 0.000533049 0.0001776830
[584,] 0.0005330490 0.000533049 0.0001776830
[585,] 0.0005330490 0.000533049 0.0001776830
[586,] 0.0005330490 0.000533049 0.0001776830
[587,] 0.0005330490 0.000533049 0.0001776830
[588,] 0.0005330490 0.000533049 0.0001776830
[589,] 0.0005330490 0.000533049 0.0001776830
[590,] 0.0005330490 0.000533049 0.0001776830
[591,] 0.0005330490 0.000533049 0.0001776830
[592,] 0.0005330490 0.000533049 0.0001776830
[593,] 0.0005330490 0.000533049 0.0001776830
[594,] 0.0005330490 0.000533049 0.0001776830
[595,] 0.0005330490 0.000533049 0.0001776830
[596,] 0.0005330490 0.000533049 0.0001776830
[597,] 0.0005330490 0.000533049 0.0001776830
[598,] 0.0005330490 0.000533049 0.0001776830
[599,] 0.0005330490 0.000533049 0.0001776830
[600,] 0.0005330490 0.000533049 0.0001776830
[601,] 0.0005330490 0.000533049 0.0001776830
[602,] 0.0005330490 0.000533049 0.0001776830
[603,] 0.0005330490 0.000533049 0.0001776830
[604,] 0.0005330490 0.000533049 0.0001776830
[605,] 0.0005330490 0.000533049 0.0001776830
[606,] 0.0005330490 0.000533049 0.0001776830
[607,] 0.0005330490 0.000533049 0.0001776830
[608,] 0.0005330490 0.000533049 0.0001776830
[609,] 0.0005330490 0.000533049 0.0001776830
[610,] 0.0005330490 0.000533049 0.0001776830
[611,] 0.0005330490 0.000533049 0.0001776830
[612,] 0.0005330490 0.000533049 0.0001776830
[613,] 0.0005330490 0.000533049 0.0001776830
[614,] 0.0005330490 0.000533049 0.0001776830
[615,] 0.0005330490 0.000533049 0.0001776830
[616,] 0.0005330490 0.000533049 0.0001776830
[617,] 0.0005330490 0.000533049 0.0001776830
[618,] 0.0005330490 0.000533049 0.0001776830
[619,] 0.0005330490 0.000533049 0.0001776830
[620,] 0.0005330490 0.000533049 0.0001776830
[621,] 0.0005330490 0.000533049 0.0001776830
[622,] 0.0005330490 0.000533049 0.0001776830
[623,] 0.0005330490 0.000533049 0.0001776830
[624,] 0.0005330490 0.000533049 0.0001776830
[625,] 0.0005330490 0.000533049 0.0001776830
[626,] 0.0005330490 0.000533049 0.0001776830
[627,] 0.0005330490 0.000533049 0.0001776830
[628,] 0.0005330490 0.000533049 0.0001776830
[629,] 0.0005330490 0.000533049 0.0001776830
[630,] 0.0005330490 0.000533049 0.0001776830
[631,] 0.0005330490 0.000533049 0.0001776830
[632,] 0.0005330490 0.000533049 0.0001776830
[633,] 0.0005330490 0.000533049 0.0001776830
[634,] 0.0005330490 0.000533049 0.0001776830
[635,] 0.0005330490 0.000533049 0.0001776830
[636,] 0.0005330490 0.000533049 0.0001776830
[637,] 0.0005330490 0.000533049 0.0001776830
[638,] 0.0005330491 0.000533049 0.0001776830
[639,] 0.0005330490 0.000533049 0.0001776830
[640,] 0.0005330490 0.000533049 0.0001776830
[641,] 0.0005330490 0.000533049 0.0001776830
[642,] 0.0005330490 0.000533049 0.0001776830
[643,] 0.0005330490 0.000533049 0.0001776830
[644,] 0.0005330490 0.000533049 0.0001776830
[645,] 0.0005330490 0.000533049 0.0001776830
[646,] 0.0005330490 0.000533049 0.0001776830
[647,] 0.0005330490 0.000533049 0.0001776830
[648,] 0.0005330490 0.000533049 0.0001776830
[649,] 0.0005330490 0.000533049 0.0001776830
[650,] 0.0005330490 0.000533049 0.0001776830
[651,] 0.0005330490 0.000533049 0.0001776830
[652,] 0.0005330490 0.000533049 0.0001776830
[653,] 0.0005330490 0.000533049 0.0001776830
[654,] 0.0005330490 0.000533049 0.0001776830
[655,] 0.0005330490 0.000533049 0.0001776830
[656,] 0.0005330490 0.000533049 0.0001776830
[657,] 0.0005330490 0.000533049 0.0001776830
[658,] 0.0005330490 0.000533049 0.0001776830
[659,] 0.0005330490 0.000533049 0.0001776830
[660,] 0.0005330490 0.000533049 0.0001776830
[661,] 0.0005330490 0.000533049 0.0001776830
[662,] 0.0005330490 0.000533049 0.0001776830
[663,] 0.0005330490 0.000533049 0.0001776830
[664,] 0.0005330490 0.000533049 0.0001776830
[665,] 0.0005330490 0.000533049 0.0001776830
[666,] 0.0005330490 0.000533049 0.0001776830
[667,] 0.0005330490 0.000533049 0.0001776830
[668,] 0.0005330490 0.000533049 0.0001776830
[669,] 0.0005330490 0.000533049 0.0001776830
[670,] 0.0005330490 0.000533049 0.0001776830
[671,] 0.0005330490 0.000533049 0.0001776830
[672,] 0.0005330490 0.000533049 0.0001776830
[673,] 0.0005330490 0.000533049 0.0001776830
[674,] 0.0005330490 0.000533049 0.0001776830
[675,] 0.0005330490 0.000533049 0.0001776830
[676,] 0.0005330491 0.000533049 0.0001776830
[677,] 0.0005330490 0.000533049 0.0001776830
[678,] 0.0005330490 0.000533049 0.0001776830
[679,] 0.0005330490 0.000533049 0.0001776830
[680,] 0.0005330490 0.000533049 0.0001776830
[681,] 0.0005330490 0.000533049 0.0001776830
[682,] 0.0005330490 0.000533049 0.0001776830
[683,] 0.0005330490 0.000533049 0.0001776830
[684,] 0.0005330490 0.000533049 0.0001776830
[685,] 0.0005330490 0.000533049 0.0001776830
[686,] 0.0005330490 0.000533049 0.0001776830
[687,] 0.0005330490 0.000533049 0.0001776830
[688,] 0.0005330490 0.000533049 0.0001776830
[689,] 0.0005330490 0.000533049 0.0001776830
[690,] 0.0005330490 0.000533049 0.0001776830
[691,] 0.0005330490 0.000533049 0.0001776830
[692,] 0.0005330490 0.000533049 0.0001776830
[693,] 0.0005330490 0.000533049 0.0001776830
[694,] 0.0005330490 0.000533049 0.0001776830
[695,] 0.0005330490 0.000533049 0.0001776830
[696,] 0.0005330490 0.000533049 0.0001776830
[697,] 0.0005330490 0.000533049 0.0001776830
[698,] 0.0005330490 0.000533049 0.0001776830
[699,] 0.0005330490 0.000533049 0.0001776830
[700,] 0.0005330490 0.000533049 0.0001776830
[701,] 0.0005330490 0.000533049 0.0001776830
[702,] 0.0005330490 0.000533049 0.0001776830
[703,] 0.0005330490 0.000533049 0.0001776830
[704,] 0.0005330490 0.000533049 0.0001776830
[705,] 0.0005330490 0.000533049 0.0001776830
[706,] 0.0005330490 0.000533049 0.0001776830
[707,] 0.0005330490 0.000533049 0.0001776830
[708,] 0.0005330490 0.000533049 0.0001776830
[709,] 0.0005330490 0.000533049 0.0001776830
[710,] 0.0005330490 0.000533049 0.0001776830
[711,] 0.0005330490 0.000533049 0.0001776830
[712,] 0.0005330490 0.000533049 0.0001776830
[713,] 0.0005330490 0.000533049 0.0001776830
[714,] 0.0005330490 0.000533049 0.0001776830
[715,] 0.0005330490 0.000533049 0.0001776830
[716,] 0.0005330490 0.000533049 0.0001776830
[717,] 0.0005330490 0.000533049 0.0001776830
[718,] 0.0005330490 0.000533049 0.0001776830
[719,] 0.0005330490 0.000533049 0.0001776830
[720,] 0.0005330490 0.000533049 0.0001776830
[721,] 0.0005330490 0.000533049 0.0001776830
[722,] 0.0005330490 0.000533049 0.0001776830
[723,] 0.0005330490 0.000533049 0.0001776830
[724,] 0.0005330490 0.000533049 0.0001776830
[725,] 0.0005330490 0.000533049 0.0001776830
[726,] 0.0005330490 0.000533049 0.0001776830
[727,] 0.0005330490 0.000533049 0.0001776830
[728,] 0.0005330490 0.000533049 0.0001776830
[729,] 0.0005330490 0.000533049 0.0001776830
[730,] 0.0005330490 0.000533049 0.0001776830
[731,] 0.0005330490 0.000533049 0.0001776830
[732,] 0.0005330490 0.000533049 0.0001776830
[733,] 0.0005330490 0.000533049 0.0001776830
[734,] 0.0005330490 0.000533049 0.0001776830
[735,] 0.0005330490 0.000533049 0.0001776830
[736,] 0.0005330490 0.000533049 0.0001776830
[737,] 0.0005330490 0.000533049 0.0001776830
[738,] 0.0005330490 0.000533049 0.0001776830
[739,] 0.0005330491 0.000533049 0.0001776830
[740,] 0.0005330491 0.000533049 0.0001776830
[741,] 0.0005330490 0.000533049 0.0001776830
[742,] 0.0005330490 0.000533049 0.0001776830
[743,] 0.0005330491 0.000533049 0.0001776830
[744,] 0.0005330490 0.000533049 0.0001776830
[745,] 0.0005330490 0.000533049 0.0001776830
[746,] 0.0005330490 0.000533049 0.0001776830
[747,] 0.0005330490 0.000533049 0.0001776830
[748,] 0.0005330490 0.000533049 0.0001776830
[749,] 0.0005330491 0.000533049 0.0001776830
[750,] 0.0005330491 0.000533049 0.0001776830
[751,] 0.0005330491 0.000533049 0.0001776830
[752,] 0.0005330490 0.000533049 0.0001776830
[753,] 0.0005330491 0.000533049 0.0001776830
[754,] 0.0005330490 0.000533049 0.0001776830
[755,] 0.0005330490 0.000533049 0.0001776830
[756,] 0.0005330491 0.000533049 0.0001776830
[757,] 0.0005330491 0.000533049 0.0001776830
[758,] 0.0005330490 0.000533049 0.0001776830
[759,] 0.0005330491 0.000533049 0.0001776830
[760,] 0.0005330491 0.000533049 0.0001776830
[761,] 0.0005330491 0.000533049 0.0001776830
[762,] 0.0005330490 0.000533049 0.0001776830
[763,] 0.0005330491 0.000533049 0.0001776830
[764,] 0.0005330490 0.000533049 0.0001776830
[765,] 0.0005330491 0.000533049 0.0001776830
[766,] 0.0005330490 0.000533049 0.0001776830
[767,] 0.0005330490 0.000533049 0.0001776830
[768,] 0.0005330490 0.000533049 0.0001776830
[769,] 0.0005330490 0.000533049 0.0001776830
[770,] 0.0005330490 0.000533049 0.0001776830
[771,] 0.0005330490 0.000533049 0.0001776830
[772,] 0.0005330490 0.000533049 0.0001776830
[773,] 0.0005330490 0.000533049 0.0001776830
[774,] 0.0005330490 0.000533049 0.0001776830
[775,] 0.0005330490 0.000533049 0.0001776830
[776,] 0.0005330490 0.000533049 0.0001776830
[777,] 0.0005330490 0.000533049 0.0001776830
[778,] 0.0005330490 0.000533049 0.0001776830
[779,] 0.0005330490 0.000533049 0.0001776830
[780,] 0.0005330490 0.000533049 0.0001776830
[781,] 0.0005330490 0.000533049 0.0001776830
[782,] 0.0005330490 0.000533049 0.0001776830
[783,] 0.0005330490 0.000533049 0.0001776830
[784,] 0.0005330490 0.000533049 0.0001776830
[785,] 0.0005330490 0.000533049 0.0001776830
[786,] 0.0005330490 0.000533049 0.0001776830
[787,] 0.0005330490 0.000533049 0.0001776830
[788,] 0.0005330490 0.000533049 0.0001776830
[789,] 0.0005330490 0.000533049 0.0001776830
[790,] 0.0005330490 0.000533049 0.0001776830
[791,] 0.0005330490 0.000533049 0.0001776830
[792,] 0.0005330490 0.000533049 0.0001776830
[793,] 0.0005330490 0.000533049 0.0001776830
[794,] 0.0005330490 0.000533049 0.0001776830
[795,] 0.0005330490 0.000533049 0.0001776830
[796,] 0.0005330490 0.000533049 0.0001776830
[797,] 0.0005330490 0.000533049 0.0001776830
[798,] 0.0005330490 0.000533049 0.0001776830
[799,] 0.0005330490 0.000533049 0.0001776830
[800,] 0.0005330490 0.000533049 0.0001776830
[801,] 0.0005330490 0.000533049 0.0001776830
[802,] 0.0005330490 0.000533049 0.0001776830
[803,] 0.0005330490 0.000533049 0.0001776830
[804,] 0.0005330490 0.000533049 0.0001776830
```
