## Supplementary material for "Characterization of shared and ancestry-specific signals driving complex traits using multi-ancestry fine-mapping": s2_remaining_snps.pvar

```
##FILTER=<ID=PASS,Description="All filters passed">
##reference=ftp://ftp.1000genomes.ebi.ac.uk//vol1/ftp/technical/reference/phase2_reference_assembly_sequence/hs37d5.fa.gz
##contig=<ID=8,assembly=b37,length=146364022>
##ALT=<ID=CNV,Description="Copy Number Polymorphism">
##ALT=<ID=DEL,Description="Deletion">
##ALT=<ID=DUP,Description="Duplication">
##ALT=<ID=INS:ME:ALU,Description="Insertion of ALU element">
##ALT=<ID=INS:ME:LINE1,Description="Insertion of LINE1 element">
##ALT=<ID=INS:ME:SVA,Description="Insertion of SVA element">
##ALT=<ID=INS:MT,Description="Nuclear Mitochondrial Insertion">
##ALT=<ID=INV,Description="Inversion">
##ALT=<ID=CN0,Description="Copy number allele: 0 copies">
##ALT=<ID=CN1,Description="Copy number allele: 1 copy">
##ALT=<ID=CN2,Description="Copy number allele: 2 copies">
##ALT=<ID=CN3,Description="Copy number allele: 3 copies">
##ALT=<ID=CN4,Description="Copy number allele: 4 copies">
##ALT=<ID=CN5,Description="Copy number allele: 5 copies">
##ALT=<ID=CN6,Description="Copy number allele: 6 copies">
##ALT=<ID=CN7,Description="Copy number allele: 7 copies">
##ALT=<ID=CN8,Description="Copy number allele: 8 copies">
##ALT=<ID=CN9,Description="Copy number allele: 9 copies">
##ALT=<ID=CN10,Description="Copy number allele: 10 copies">
##ALT=<ID=CN11,Description="Copy number allele: 11 copies">
##ALT=<ID=CN12,Description="Copy number allele: 12 copies">
##ALT=<ID=CN13,Description="Copy number allele: 13 copies">
##ALT=<ID=CN14,Description="Copy number allele: 14 copies">
##ALT=<ID=CN15,Description="Copy number allele: 15 copies">
##ALT=<ID=CN16,Description="Copy number allele: 16 copies">
##ALT=<ID=CN17,Description="Copy number allele: 17 copies">
##ALT=<ID=CN18,Description="Copy number allele: 18 copies">
##ALT=<ID=CN19,Description="Copy number allele: 19 copies">
##ALT=<ID=CN20,Description="Copy number allele: 20 copies">
##ALT=<ID=CN21,Description="Copy number allele: 21 copies">
##ALT=<ID=CN22,Description="Copy number allele: 22 copies">
##ALT=<ID=CN23,Description="Copy number allele: 23 copies">
##ALT=<ID=CN24,Description="Copy number allele: 24 copies">
##ALT=<ID=CN25,Description="Copy number allele: 25 copies">
##ALT=<ID=CN26,Description="Copy number allele: 26 copies">
##ALT=<ID=CN27,Description="Copy number allele: 27 copies">
##ALT=<ID=CN28,Description="Copy number allele: 28 copies">
##ALT=<ID=CN29,Description="Copy number allele: 29 copies">
##ALT=<ID=CN30,Description="Copy number allele: 30 copies">
##ALT=<ID=CN31,Description="Copy number allele: 31 copies">
##ALT=<ID=CN32,Description="Copy number allele: 32 copies">
##ALT=<ID=CN33,Description="Copy number allele: 33 copies">
##ALT=<ID=CN34,Description="Copy number allele: 34 copies">
##ALT=<ID=CN35,Description="Copy number allele: 35 copies">
##ALT=<ID=CN36,Description="Copy number allele: 36 copies">
##ALT=<ID=CN37,Description="Copy number allele: 37 copies">
##ALT=<ID=CN38,Description="Copy number allele: 38 copies">
##ALT=<ID=CN39,Description="Copy number allele: 39 copies">
##ALT=<ID=CN40,Description="Copy number allele: 40 copies">
##ALT=<ID=CN41,Description="Copy number allele: 41 copies">
##ALT=<ID=CN42,Description="Copy number allele: 42 copies">
##ALT=<ID=CN43,Description="Copy number allele: 43 copies">
##ALT=<ID=CN44,Description="Copy number allele: 44 copies">
##ALT=<ID=CN45,Description="Copy number allele: 45 copies">
##ALT=<ID=CN46,Description="Copy number allele: 46 copies">
##ALT=<ID=CN47,Description="Copy number allele: 47 copies">
##ALT=<ID=CN48,Description="Copy number allele: 48 copies">
##ALT=<ID=CN49,Description="Copy number allele: 49 copies">
##ALT=<ID=CN50,Description="Copy number allele: 50 copies">
##ALT=<ID=CN51,Description="Copy number allele: 51 copies">
##ALT=<ID=CN52,Description="Copy number allele: 52 copies">
##ALT=<ID=CN53,Description="Copy number allele: 53 copies">
##ALT=<ID=CN54,Description="Copy number allele: 54 copies">
##ALT=<ID=CN55,Description="Copy number allele: 55 copies">
##ALT=<ID=CN56,Description="Copy number allele: 56 copies">
##ALT=<ID=CN57,Description="Copy number allele: 57 copies">
##ALT=<ID=CN58,Description="Copy number allele: 58 copies">
##ALT=<ID=CN59,Description="Copy number allele: 59 copies">
##ALT=<ID=CN60,Description="Copy number allele: 60 copies">
##ALT=<ID=CN61,Description="Copy number allele: 61 copies">
##ALT=<ID=CN62,Description="Copy number allele: 62 copies">
##ALT=<ID=CN63,Description="Copy number allele: 63 copies">
##ALT=<ID=CN64,Description="Copy number allele: 64 copies">
##ALT=<ID=CN65,Description="Copy number allele: 65 copies">
##ALT=<ID=CN66,Description="Copy number allele: 66 copies">
##ALT=<ID=CN67,Description="Copy number allele: 67 copies">
##ALT=<ID=CN68,Description="Copy number allele: 68 copies">
##ALT=<ID=CN69,Description="Copy number allele: 69 copies">
##ALT=<ID=CN70,Description="Copy number allele: 70 copies">
##ALT=<ID=CN71,Description="Copy number allele: 71 copies">
##ALT=<ID=CN72,Description="Copy number allele: 72 copies">
##ALT=<ID=CN73,Description="Copy number allele: 73 copies">
##ALT=<ID=CN74,Description="Copy number allele: 74 copies">
##ALT=<ID=CN75,Description="Copy number allele: 75 copies">
##ALT=<ID=CN76,Description="Copy number allele: 76 copies">
##ALT=<ID=CN77,Description="Copy number allele: 77 copies">
##ALT=<ID=CN78,Description="Copy number allele: 78 copies">
##ALT=<ID=CN79,Description="Copy number allele: 79 copies">
##ALT=<ID=CN80,Description="Copy number allele: 80 copies">
##ALT=<ID=CN81,Description="Copy number allele: 81 copies">
##ALT=<ID=CN82,Description="Copy number allele: 82 copies">
##ALT=<ID=CN83,Description="Copy number allele: 83 copies">
##ALT=<ID=CN84,Description="Copy number allele: 84 copies">
##ALT=<ID=CN85,Description="Copy number allele: 85 copies">
##ALT=<ID=CN86,Description="Copy number allele: 86 copies">
##ALT=<ID=CN87,Description="Copy number allele: 87 copies">
##ALT=<ID=CN88,Description="Copy number allele: 88 copies">
##ALT=<ID=CN89,Description="Copy number allele: 89 copies">
##ALT=<ID=CN90,Description="Copy number allele: 90 copies">
##ALT=<ID=CN91,Description="Copy number allele: 91 copies">
##ALT=<ID=CN92,Description="Copy number allele: 92 copies">
##ALT=<ID=CN93,Description="Copy number allele: 93 copies">
##ALT=<ID=CN94,Description="Copy number allele: 94 copies">
##ALT=<ID=CN95,Description="Copy number allele: 95 copies">
##ALT=<ID=CN96,Description="Copy number allele: 96 copies">
##ALT=<ID=CN97,Description="Copy number allele: 97 copies">
##ALT=<ID=CN98,Description="Copy number allele: 98 copies">
##ALT=<ID=CN99,Description="Copy number allele: 99 copies">
##ALT=<ID=CN100,Description="Copy number allele: 100 copies">
##ALT=<ID=CN101,Description="Copy number allele: 101 copies">
##ALT=<ID=CN102,Description="Copy number allele: 102 copies">
##ALT=<ID=CN103,Description="Copy number allele: 103 copies">
##ALT=<ID=CN104,Description="Copy number allele: 104 copies">
##ALT=<ID=CN105,Description="Copy number allele: 105 copies">
##ALT=<ID=CN106,Description="Copy number allele: 106 copies">
##ALT=<ID=CN107,Description="Copy number allele: 107 copies">
##ALT=<ID=CN108,Description="Copy number allele: 108 copies">
##ALT=<ID=CN109,Description="Copy number allele: 109 copies">
##ALT=<ID=CN110,Description="Copy number allele: 110 copies">
##ALT=<ID=CN111,Description="Copy number allele: 111 copies">
##ALT=<ID=CN112,Description="Copy number allele: 112 copies">
##ALT=<ID=CN113,Description="Copy number allele: 113 copies">
##ALT=<ID=CN114,Description="Copy number allele: 114 copies">
##ALT=<ID=CN115,Description="Copy number allele: 115 copies">
##ALT=<ID=CN116,Description="Copy number allele: 116 copies">
##ALT=<ID=CN117,Description="Copy number allele: 117 copies">
##ALT=<ID=CN118,Description="Copy number allele: 118 copies">
##ALT=<ID=CN119,Description="Copy number allele: 119 copies">
##ALT=<ID=CN120,Description="Copy number allele: 120 copies">
##ALT=<ID=CN121,Description="Copy number allele: 121 copies">
##ALT=<ID=CN122,Description="Copy number allele: 122 copies">
##ALT=<ID=CN123,Description="Copy number allele: 123 copies">
##ALT=<ID=CN124,Description="Copy number allele: 124 copies">
##INFO=<ID=CIEND,Number=2,Type=Integer,Description="Confidence interval around END for imprecise variants">
##INFO=<ID=CIPOS,Number=2,Type=Integer,Description="Confidence interval around POS for imprecise variants">
##INFO=<ID=CS,Number=1,Type=String,Description="Source call set.">
##INFO=<ID=END,Number=1,Type=Integer,Description="End coordinate of this variant">
##INFO=<ID=IMPRECISE,Number=0,Type=Flag,Description="Imprecise structural variation">
##INFO=<ID=MC,Number=.,Type=String,Description="Merged calls.">
##INFO=<ID=MEINFO,Number=4,Type=String,Description="Mobile element info of the form NAME,START,END<POLARITY; If there is only 5' OR 3' support for this call, will be NULL NULL for START and END">
##INFO=<ID=MEND,Number=1,Type=Integer,Description="Mitochondrial end coordinate of inserted sequence">
##INFO=<ID=MLEN,Number=1,Type=Integer,Description="Estimated length of mitochondrial insert">
##INFO=<ID=MSTART,Number=1,Type=Integer,Description="Mitochondrial start coordinate of inserted sequence">
##INFO=<ID=SVLEN,Number=.,Type=Integer,Description="SV length. It is only calculated for structural variation MEIs. For other types of SVs; one may calculate the SV length by INFO:END-START+1, or by finding the difference between lengthes of REF and ALT alleles">
##INFO=<ID=SVTYPE,Number=1,Type=String,Description="Type of structural variant">
##INFO=<ID=TSD,Number=1,Type=String,Description="Precise Target Site Duplication for bases, if unknown, value will be NULL">
##INFO=<ID=AC,Number=A,Type=Integer,Description="Total number of alternate alleles in called genotypes">
##INFO=<ID=AF,Number=A,Type=Float,Description="Estimated allele frequency in the range (0,1)">
##INFO=<ID=NS,Number=1,Type=Integer,Description="Number of samples with data">
##INFO=<ID=AN,Number=1,Type=Integer,Description="Total number of alleles in called genotypes">
##INFO=<ID=EAS_AF,Number=A,Type=Float,Description="Allele frequency in the EAS populations calculated from AC and AN, in the range (0,1)">
##INFO=<ID=EUR_AF,Number=A,Type=Float,Description="Allele frequency in the EUR populations calculated from AC and AN, in the range (0,1)">
##INFO=<ID=AFR_AF,Number=A,Type=Float,Description="Allele frequency in the AFR populations calculated from AC and AN, in the range (0,1)">
##INFO=<ID=AMR_AF,Number=A,Type=Float,Description="Allele frequency in the AMR populations calculated from AC and AN, in the range (0,1)">
##INFO=<ID=SAS_AF,Number=A,Type=Float,Description="Allele frequency in the SAS populations calculated from AC and AN, in the range (0,1)">
##INFO=<ID=DP,Number=1,Type=Integer,Description="Total read depth; only low coverage data were counted towards the DP, exome data were not used">
##INFO=<ID=AA,Number=1,Type=String,Description="Ancestral Allele. Format: AA|REF|ALT|IndelType. AA: Ancestral allele, REF:Reference Allele, ALT:Alternate Allele, IndelType:Type of Indel (REF, ALT and IndelType are only defined for indels)">
##INFO=<ID=VT,Number=.,Type=String,Description="indicates what type of variant the line represents">
##INFO=<ID=EX_TARGET,Number=0,Type=Flag,Description="indicates whether a variant is within the exon pull down target boundaries">
##INFO=<ID=MULTI_ALLELIC,Number=0,Type=Flag,Description="indicates whether a site is multi-allelic">
#CHROM	POS	ID	REF	ALT	QUAL	FILTER	INFO
8	111083240	rs16880349	G	A	100	PASS	AC=467;AF=0.0932508;AN=5008;NS=2504;DP=15085;EAS_AF=0.0774;AMR_AF=0.0677;AFR_AF=0.1263;EUR_AF=0.0994;SAS_AF=0.0767;AA=G|||;VT=SNP
8	111083330	rs16880352	A	G	100	PASS	AC=1070;AF=0.213658;AN=5008;NS=2504;DP=14497;EAS_AF=0.1726;AMR_AF=0.1254;AFR_AF=0.3729;EUR_AF=0.175;SAS_AF=0.1431;AA=G|||;VT=SNP
8	111085514	rs10087034	T	G	100	PASS	AC=1280;AF=0.255591;AN=5008;NS=2504;DP=17119;EAS_AF=0.1855;AMR_AF=0.3487;AFR_AF=0.1127;EUR_AF=0.4274;SAS_AF=0.2781;AA=T|||;VT=SNP
8	111086057	rs35498459	A	G	100	PASS	AC=449;AF=0.0896565;AN=5008;NS=2504;DP=17274;EAS_AF=0.0754;AMR_AF=0.0677;AFR_AF=0.1195;EUR_AF=0.1004;SAS_AF=0.0685;AA=A|||;VT=SNP
8	111086760	rs10104880	G	C	100	PASS	AC=445;AF=0.0888578;AN=5008;NS=2504;DP=16805;EAS_AF=0.2282;AMR_AF=0.121;AFR_AF=0.0098;EUR_AF=0.0686;SAS_AF=0.0501;AA=G|||;VT=SNP
8	111087094	rs10107946	G	A	100	PASS	AC=1272;AF=0.253994;AN=5008;NS=2504;DP=15860;EAS_AF=0.1865;AMR_AF=0.3458;AFR_AF=0.1157;EUR_AF=0.4195;SAS_AF=0.2751;AA=G|||;VT=SNP
8	111087143	rs987996	T	C	100	PASS	AC=4086;AF=0.815895;AN=5008;NS=2504;DP=17044;EAS_AF=0.7698;AMR_AF=0.7896;AFR_AF=0.9463;EUR_AF=0.7694;SAS_AF=0.7536;AA=C|||;VT=SNP
8	111088894	rs16880357	G	A	100	PASS	AC=963;AF=0.192292;AN=5008;NS=2504;DP=15055;EAS_AF=0.1548;AMR_AF=0.098;AFR_AF=0.3964;EUR_AF=0.1093;SAS_AF=0.1074;AA=g|||;VT=SNP
8	111090754	rs1450748	C	T	100	PASS	AC=442;AF=0.0882588;AN=5008;NS=2504;DP=17187;EAS_AF=0.2262;AMR_AF=0.1196;AFR_AF=0.0083;EUR_AF=0.0706;SAS_AF=0.0501;AA=C|||;VT=SNP
8	111090766	rs17385471	A	G	100	PASS	AC=451;AF=0.0900559;AN=5008;NS=2504;DP=17101;EAS_AF=0.0744;AMR_AF=0.0706;AFR_AF=0.1195;EUR_AF=0.1004;SAS_AF=0.0695;AA=A|||;VT=SNP
8	111091089	rs13438990	G	A	100	PASS	AC=438;AF=0.0874601;AN=5008;NS=2504;DP=18272;EAS_AF=0.2262;AMR_AF=0.1196;AFR_AF=0.0053;EUR_AF=0.0706;SAS_AF=0.0501;AA=G|||;VT=SNP
8	111091602	rs35283934	C	T	100	PASS	AC=451;AF=0.0900559;AN=5008;NS=2504;DP=14358;EAS_AF=0.0744;AMR_AF=0.0706;AFR_AF=0.1195;EUR_AF=0.1004;SAS_AF=0.0695;AA=C|||;VT=SNP
8	111093204	rs72671070	G	A	100	PASS	AC=1224;AF=0.244409;AN=5008;NS=2504;DP=20951;EAS_AF=0.1855;AMR_AF=0.3415;AFR_AF=0.0893;EUR_AF=0.4175;SAS_AF=0.2679;AA=G|||;VT=SNP
8	111093436	rs6998647	C	T	100	PASS	AC=3018;AF=0.602636;AN=5008;NS=2504;DP=20340;EAS_AF=0.6151;AMR_AF=0.6844;AFR_AF=0.4887;EUR_AF=0.6501;SAS_AF=0.637;AA=c|||;VT=SNP
8	111093614	rs66833695	C	T	100	PASS	AC=1240;AF=0.247604;AN=5008;NS=2504;DP=22261;EAS_AF=0.4286;AMR_AF=0.304;AFR_AF=0.028;EUR_AF=0.2227;SAS_AF=0.3436;AA=C|||;VT=SNP
8	111093796	rs12335311	C	T	100	PASS	AC=1226;AF=0.244808;AN=5008;NS=2504;DP=19918;EAS_AF=0.1855;AMR_AF=0.3415;AFR_AF=0.0885;EUR_AF=0.4175;SAS_AF=0.271;AA=C|||;VT=SNP
8	111094696	rs60184736	A	G	100	PASS	AC=458;AF=0.0914537;AN=5008;NS=2504;DP=18827;EAS_AF=0.0754;AMR_AF=0.0706;AFR_AF=0.1241;EUR_AF=0.1004;SAS_AF=0.0695;AA=A|||;VT=SNP
8	111095497	rs4734219	G	A	100	PASS	AC=1258;AF=0.251198;AN=5008;NS=2504;DP=20271;EAS_AF=0.1855;AMR_AF=0.3444;AFR_AF=0.1135;EUR_AF=0.4175;SAS_AF=0.2679;AA=G|||;VT=SNP
8	111097032	rs34840325	G	C	100	PASS	AC=457;AF=0.091254;AN=5008;NS=2504;DP=17582;EAS_AF=0.0744;AMR_AF=0.0706;AFR_AF=0.1241;EUR_AF=0.1004;SAS_AF=0.0695;AA=C|||;VT=SNP
8	111098366	rs35778815	G	T	100	PASS	AC=452;AF=0.0902556;AN=5008;NS=2504;DP=16316;EAS_AF=0.0744;AMR_AF=0.0692;AFR_AF=0.1195;EUR_AF=0.0994;SAS_AF=0.0726;AA=G|||;VT=SNP
8	111099079	rs7012403	T	C	100	PASS	AC=2839;AF=0.566893;AN=5008;NS=2504;DP=17926;EAS_AF=0.6171;AMR_AF=0.6758;AFR_AF=0.3419;EUR_AF=0.66;SAS_AF=0.6462;AA=T|||;VT=SNP
8	111099861	rs7017382	T	C	100	PASS	AC=974;AF=0.194489;AN=5008;NS=2504;DP=15137;EAS_AF=0.1548;AMR_AF=0.0994;AFR_AF=0.4039;EUR_AF=0.1093;SAS_AF=0.1074;AA=C|||;VT=SNP
8	111099974	rs1450747	T	C	100	PASS	AC=1619;AF=0.323283;AN=5008;NS=2504;DP=11222;EAS_AF=0.4306;AMR_AF=0.33;AFR_AF=0.2738;EUR_AF=0.2326;SAS_AF=0.3681;AA=T|||;VT=SNP
8	111100243	rs6997782	A	G	100	PASS	AC=453;AF=0.0904553;AN=5008;NS=2504;DP=13134;EAS_AF=0.0754;AMR_AF=0.0692;AFR_AF=0.1195;EUR_AF=0.1004;SAS_AF=0.0716;AA=A|||;VT=SNP
8	111101361	rs17476650	C	A	100	PASS	AC=454;AF=0.090655;AN=5008;NS=2504;DP=16838;EAS_AF=0.0764;AMR_AF=0.0692;AFR_AF=0.1203;EUR_AF=0.1014;SAS_AF=0.0695;AA=C|||;VT=SNP
8	111101561	rs1839532	T	C	100	PASS	AC=1555;AF=0.310503;AN=5008;NS=2504;DP=19621;EAS_AF=0.4306;AMR_AF=0.3285;AFR_AF=0.2239;EUR_AF=0.2326;SAS_AF=0.3712;AA=T|||;VT=SNP
8	111101676	rs36111028	C	T	100	PASS	AC=451;AF=0.0900559;AN=5008;NS=2504;DP=16791;EAS_AF=0.0754;AMR_AF=0.0692;AFR_AF=0.1195;EUR_AF=0.1004;SAS_AF=0.0695;AA=C|||;VT=SNP
8	111102673	rs6469295	A	G	100	PASS	AC=4114;AF=0.821486;AN=5008;NS=2504;DP=17740;EAS_AF=0.7708;AMR_AF=0.7925;AFR_AF=0.9652;EUR_AF=0.7694;SAS_AF=0.7536;AA=G|||;VT=SNP
8	111104948	rs76346900	T	A	100	PASS	AC=466;AF=0.0930511;AN=5008;NS=2504;DP=17726;EAS_AF=0.0794;AMR_AF=0.0231;AFR_AF=0.2375;EUR_AF=0.0149;SAS_AF=0.0419;AA=T|||;VT=SNP
8	111105304	rs62526224	T	A	100	PASS	AC=453;AF=0.0904553;AN=5008;NS=2504;DP=18417;EAS_AF=0.0754;AMR_AF=0.0706;AFR_AF=0.1195;EUR_AF=0.1024;SAS_AF=0.0685;AA=T|||;VT=SNP
8	111105342	rs1450746	C	G	100	PASS	AC=1563;AF=0.312101;AN=5008;NS=2504;DP=18373;EAS_AF=0.4375;AMR_AF=0.3199;AFR_AF=0.2262;EUR_AF=0.2326;SAS_AF=0.3753;AA=C|||;VT=SNP
8	111106556	rs62526226	T	C	100	PASS	AC=466;AF=0.0930511;AN=5008;NS=2504;DP=14128;EAS_AF=0.0804;AMR_AF=0.0692;AFR_AF=0.1271;EUR_AF=0.1014;SAS_AF=0.0685;AA=C|||;VT=SNP
8	111107810	rs17476762	G	A	100	PASS	AC=465;AF=0.0928514;AN=5008;NS=2504;DP=15697;EAS_AF=0.0794;AMR_AF=0.0692;AFR_AF=0.1271;EUR_AF=0.1014;SAS_AF=0.0685;AA=G|||;VT=SNP
8	111108213	rs34684478	T	C	100	PASS	AC=461;AF=0.0920527;AN=5008;NS=2504;DP=15226;EAS_AF=0.0804;AMR_AF=0.0692;AFR_AF=0.1233;EUR_AF=0.1014;SAS_AF=0.0685;AA=T|||;VT=SNP
8	111108221	rs34406623	G	A	100	PASS	AC=466;AF=0.0930511;AN=5008;NS=2504;DP=14873;EAS_AF=0.0804;AMR_AF=0.0692;AFR_AF=0.1271;EUR_AF=0.1014;SAS_AF=0.0685;AA=G|||;VT=SNP
8	111110919	rs7010034	T	C	100	PASS	AC=949;AF=0.189497;AN=5008;NS=2504;DP=15935;EAS_AF=0.2341;AMR_AF=0.2061;AFR_AF=0.0658;EUR_AF=0.2386;SAS_AF=0.2485;AA=T|||;VT=SNP
8	111112182	rs35093041	C	T	100	PASS	AC=1262;AF=0.251997;AN=5008;NS=2504;DP=15972;EAS_AF=0.4276;AMR_AF=0.3098;AFR_AF=0.0325;EUR_AF=0.2326;SAS_AF=0.3466;AA=C|||;VT=SNP
8	111113668	rs6993607	T	C	100	PASS	AC=468;AF=0.0934505;AN=5008;NS=2504;DP=16293;EAS_AF=0.0804;AMR_AF=0.0706;AFR_AF=0.1278;EUR_AF=0.1014;SAS_AF=0.0685;AA=T|||;VT=SNP
8	111113707	rs7011544	C	T	100	PASS	AC=1990;AF=0.397364;AN=5008;NS=2504;DP=16410;EAS_AF=0.3919;AMR_AF=0.3069;AFR_AF=0.5219;EUR_AF=0.3429;SAS_AF=0.3548;AA=T|||;VT=SNP
8	111115658	rs7815655	A	G	100	PASS	AC=486;AF=0.0970447;AN=5008;NS=2504;DP=20020;EAS_AF=0.0804;AMR_AF=0.0274;AFR_AF=0.2489;EUR_AF=0.0159;SAS_AF=0.0419;AA=A|||;VT=SNP
8	111116148	rs13257183	A	G	100	PASS	AC=1575;AF=0.314497;AN=5008;NS=2504;DP=19189;EAS_AF=0.4286;AMR_AF=0.3329;AFR_AF=0.2292;EUR_AF=0.2416;SAS_AF=0.3742;AA=A|||;VT=SNP
8	111116398	rs11996223	G	A	100	PASS	AC=925;AF=0.184704;AN=5008;NS=2504;DP=18072;EAS_AF=0.2351;AMR_AF=0.2032;AFR_AF=0.0537;EUR_AF=0.2326;SAS_AF=0.2474;AA=G|||;VT=SNP
8	111116619	rs16880373	T	C	100	PASS	AC=907;AF=0.18111;AN=5008;NS=2504;DP=18544;EAS_AF=0.2351;AMR_AF=0.1974;AFR_AF=0.0567;EUR_AF=0.2306;SAS_AF=0.2311;AA=T|||;VT=SNP
8	111117615	rs13268357	A	G	100	PASS	AC=461;AF=0.0920527;AN=5008;NS=2504;DP=14670;EAS_AF=0.0794;AMR_AF=0.0706;AFR_AF=0.1233;EUR_AF=0.1014;SAS_AF=0.0685;AA=A|||;VT=SNP
8	111117738	rs4734220	T	C	100	PASS	AC=2006;AF=0.400559;AN=5008;NS=2504;DP=16925;EAS_AF=0.3929;AMR_AF=0.3127;AFR_AF=0.5234;EUR_AF=0.3479;SAS_AF=0.3589;AA=T|||;VT=SNP
8	111118906	rs10087400	G	C	100	PASS	AC=933;AF=0.186302;AN=5008;NS=2504;DP=18543;EAS_AF=0.2341;AMR_AF=0.2046;AFR_AF=0.0582;EUR_AF=0.2326;SAS_AF=0.2495;AA=G|||;VT=SNP
8	111119013	rs112806970	A	G	100	PASS	AC=483;AF=0.0964457;AN=5008;NS=2504;DP=19380;EAS_AF=0.0784;AMR_AF=0.0274;AFR_AF=0.2489;EUR_AF=0.0149;SAS_AF=0.0419;AA=A|||;VT=SNP
8	111119597	rs56674622	A	G	100	PASS	AC=461;AF=0.0920527;AN=5008;NS=2504;DP=19401;EAS_AF=0.0794;AMR_AF=0.0692;AFR_AF=0.1241;EUR_AF=0.1014;SAS_AF=0.0685;AA=A|||;VT=SNP
8	111119628	rs2882529	T	C	100	PASS	AC=950;AF=0.189696;AN=5008;NS=2504;DP=19815;EAS_AF=0.2341;AMR_AF=0.2089;AFR_AF=0.0666;EUR_AF=0.2356;SAS_AF=0.2495;AA=T|||;VT=SNP
8	111119976	rs35917536	G	A	100	PASS	AC=469;AF=0.0936502;AN=5008;NS=2504;DP=14342;EAS_AF=0.0794;AMR_AF=0.0692;AFR_AF=0.1301;EUR_AF=0.1014;SAS_AF=0.0685;AA=A|||;VT=SNP
8	111120971	rs13273519	T	C	100	PASS	AC=459;AF=0.0916534;AN=5008;NS=2504;DP=16605;EAS_AF=0.0794;AMR_AF=0.0677;AFR_AF=0.1233;EUR_AF=0.1014;SAS_AF=0.0685;AA=T|||;VT=SNP
8	111122871	rs16880381	C	A	100	PASS	AC=937;AF=0.187101;AN=5008;NS=2504;DP=14458;EAS_AF=0.2351;AMR_AF=0.2075;AFR_AF=0.0582;EUR_AF=0.2336;SAS_AF=0.2495;AA=C|||;VT=SNP
8	111122904	rs10097037	T	C	100	PASS	AC=939;AF=0.1875;AN=5008;NS=2504;DP=15603;EAS_AF=0.2351;AMR_AF=0.2089;AFR_AF=0.059;EUR_AF=0.2336;SAS_AF=0.2495;AA=T|||;VT=SNP
8	111126428	rs10094982	G	A	100	PASS	AC=2005;AF=0.400359;AN=5008;NS=2504;DP=16734;EAS_AF=0.4226;AMR_AF=0.3055;AFR_AF=0.5106;EUR_AF=0.3429;SAS_AF=0.3548;AA=A|||;VT=SNP
8	111127642	rs16880386	C	T	100	PASS	AC=1293;AF=0.258187;AN=5008;NS=2504;DP=18331;EAS_AF=0.4266;AMR_AF=0.3184;AFR_AF=0.0363;EUR_AF=0.2545;SAS_AF=0.3456;AA=c|||;VT=SNP
8	111127733	rs17477118	T	C	100	PASS	AC=466;AF=0.0930511;AN=5008;NS=2504;DP=18583;EAS_AF=0.0804;AMR_AF=0.0692;AFR_AF=0.1271;EUR_AF=0.1014;SAS_AF=0.0685;AA=T|||;VT=SNP
8	111127781	rs73310398	C	G	100	PASS	AC=503;AF=0.100439;AN=5008;NS=2504;DP=17775;EAS_AF=0.1071;AMR_AF=0.0274;AFR_AF=0.2405;EUR_AF=0.0149;SAS_AF=0.044;AA=C|||;VT=SNP
8	111128158	rs1868748	T	A	100	PASS	AC=948;AF=0.189297;AN=5008;NS=2504;DP=18534;EAS_AF=0.2361;AMR_AF=0.2046;AFR_AF=0.0666;EUR_AF=0.2366;SAS_AF=0.2474;AA=T|||;VT=SNP
8	111130868	rs35993304	C	G	100	PASS	AC=1333;AF=0.266174;AN=5008;NS=2504;DP=19256;EAS_AF=0.4464;AMR_AF=0.3184;AFR_AF=0.0393;EUR_AF=0.2535;SAS_AF=0.363;AA=C|||;VT=SNP
8	111131508	rs35276797	G	A	100	PASS	AC=3356;AF=0.670128;AN=5008;NS=2504;DP=13377;EAS_AF=0.6458;AMR_AF=0.6441;AFR_AF=0.8964;EUR_AF=0.4652;SAS_AF=0.6186;AA=A|||;VT=SNP
8	111132004	rs1868749	A	G	100	PASS	AC=1344;AF=0.268371;AN=5008;NS=2504;DP=19532;EAS_AF=0.4276;AMR_AF=0.3487;AFR_AF=0.0363;EUR_AF=0.2664;SAS_AF=0.363;AA=A|||;VT=SNP
8	111132994	rs12680760	A	G	100	PASS	AC=2111;AF=0.421526;AN=5008;NS=2504;DP=19511;EAS_AF=0.4514;AMR_AF=0.4193;AFR_AF=0.4304;EUR_AF=0.3121;SAS_AF=0.4928;AA=A|||;VT=SNP
8	111135029	rs16880394	A	G	100	PASS	AC=682;AF=0.136182;AN=5008;NS=2504;DP=19307;EAS_AF=0.1141;AMR_AF=0.1354;AFR_AF=0.3116;EUR_AF=0.0159;SAS_AF=0.046;AA=A|||;VT=SNP
8	111135314	rs6996148	C	G	100	PASS	AC=3383;AF=0.675519;AN=5008;NS=2504;DP=18589;EAS_AF=0.6389;AMR_AF=0.6484;AFR_AF=0.9342;EUR_AF=0.4602;SAS_AF=0.6043;AA=G|||;VT=SNP
8	111136051	rs16880398	A	G	100	PASS	AC=418;AF=0.0834665;AN=5008;NS=2504;DP=14507;EAS_AF=0.1141;AMR_AF=0.121;AFR_AF=0.1218;EUR_AF=0.0149;SAS_AF=0.044;AA=A|||;VT=SNP
8	111136657	rs55972095	G	A	100	PASS	AC=522;AF=0.104233;AN=5008;NS=2504;DP=18279;EAS_AF=0.0794;AMR_AF=0.0922;AFR_AF=0.1233;EUR_AF=0.1451;SAS_AF=0.0706;AA=G|||;VT=SNP
8	111137092	rs61088439	T	A	100	PASS	AC=521;AF=0.104034;AN=5008;NS=2504;DP=18833;EAS_AF=0.0794;AMR_AF=0.0922;AFR_AF=0.1225;EUR_AF=0.1451;SAS_AF=0.0706;AA=T|||;VT=SNP
8	111137098	rs60327729	A	G	100	PASS	AC=526;AF=0.105032;AN=5008;NS=2504;DP=18910;EAS_AF=0.0794;AMR_AF=0.0922;AFR_AF=0.1263;EUR_AF=0.1451;SAS_AF=0.0706;AA=G|||;VT=SNP
8	111137306	rs7836676	G	C	100	PASS	AC=3385;AF=0.675919;AN=5008;NS=2504;DP=18637;EAS_AF=0.6379;AMR_AF=0.6484;AFR_AF=0.9342;EUR_AF=0.4602;SAS_AF=0.6074;AA=C|||;VT=SNP
8	111137806	rs1376210	T	A	100	PASS	AC=1932;AF=0.385783;AN=5008;NS=2504;DP=12439;EAS_AF=0.4454;AMR_AF=0.4049;AFR_AF=0.3154;EUR_AF=0.3002;SAS_AF=0.4939;AA=T|||;VT=SNP
8	111138684	rs1823506	A	G	100	PASS	AC=2104;AF=0.420128;AN=5008;NS=2504;DP=17089;EAS_AF=0.4454;AMR_AF=0.4179;AFR_AF=0.4312;EUR_AF=0.3072;SAS_AF=0.4969;AA=A|||;VT=SNP
8	111139016	rs80276558	A	G	100	PASS	AC=401;AF=0.0800719;AN=5008;NS=2504;DP=13501;EAS_AF=0.1141;AMR_AF=0.1196;AFR_AF=0.1097;EUR_AF=0.0149;SAS_AF=0.044;AA=A|||;VT=SNP
8	111139139	rs1376211	T	C	100	PASS	AC=3370;AF=0.672923;AN=5008;NS=2504;DP=12154;EAS_AF=0.6389;AMR_AF=0.6484;AFR_AF=0.9221;EUR_AF=0.4602;SAS_AF=0.6074;AA=C|||;VT=SNP
8	111139776	rs17477396	A	G	100	PASS	AC=525;AF=0.104832;AN=5008;NS=2504;DP=15971;EAS_AF=0.0794;AMR_AF=0.0937;AFR_AF=0.1248;EUR_AF=0.1451;SAS_AF=0.0706;AA=A|||;VT=SNP
8	111139988	rs4144282	G	A	100	PASS	AC=3387;AF=0.676318;AN=5008;NS=2504;DP=18398;EAS_AF=0.6389;AMR_AF=0.6499;AFR_AF=0.9342;EUR_AF=0.4602;SAS_AF=0.6074;AA=A|||;VT=SNP
8	111140898	rs1450744	C	A	100	PASS	AC=3360;AF=0.670927;AN=5008;NS=2504;DP=14962;EAS_AF=0.6389;AMR_AF=0.6455;AFR_AF=0.9213;EUR_AF=0.4563;SAS_AF=0.6043;AA=A|||;VT=SNP
8	111141609	rs10505137	G	A	100	PASS	AC=527;AF=0.105232;AN=5008;NS=2504;DP=15463;EAS_AF=0.0794;AMR_AF=0.0937;AFR_AF=0.1263;EUR_AF=0.1451;SAS_AF=0.0706;AA=G|||;VT=SNP
8	111141858	rs10505138	T	A	100	PASS	AC=527;AF=0.105232;AN=5008;NS=2504;DP=15593;EAS_AF=0.0794;AMR_AF=0.0937;AFR_AF=0.1263;EUR_AF=0.1451;SAS_AF=0.0706;AA=T|||;VT=SNP
8	111142880	rs1597519	T	C	100	PASS	AC=2088;AF=0.416933;AN=5008;NS=2504;DP=15848;EAS_AF=0.4454;AMR_AF=0.4179;AFR_AF=0.4274;EUR_AF=0.3002;SAS_AF=0.4928;AA=T|||;VT=SNP
8	111143679	rs56290745	T	C	100	PASS	AC=527;AF=0.105232;AN=5008;NS=2504;DP=18738;EAS_AF=0.0794;AMR_AF=0.0937;AFR_AF=0.1263;EUR_AF=0.1451;SAS_AF=0.0706;AA=T|||;VT=SNP
8	111143704	rs1450745	A	G	100	PASS	AC=1939;AF=0.387181;AN=5008;NS=2504;DP=18803;EAS_AF=0.4454;AMR_AF=0.4063;AFR_AF=0.32;EUR_AF=0.3012;SAS_AF=0.4928;AA=A|||;VT=SNP
8	111144619	rs1868750	G	T	100	PASS	AC=3363;AF=0.671526;AN=5008;NS=2504;DP=14535;EAS_AF=0.6389;AMR_AF=0.6455;AFR_AF=0.9213;EUR_AF=0.4563;SAS_AF=0.6074;AA=T|||;VT=SNP
8	111144892	rs17477642	C	T	100	PASS	AC=520;AF=0.103834;AN=5008;NS=2504;DP=15364;EAS_AF=0.0794;AMR_AF=0.0922;AFR_AF=0.1218;EUR_AF=0.1451;SAS_AF=0.0706;AA=C|||;VT=SNP
8	111146393	rs7009112	T	A	100	PASS	AC=520;AF=0.103834;AN=5008;NS=2504;DP=16505;EAS_AF=0.0794;AMR_AF=0.0922;AFR_AF=0.1218;EUR_AF=0.1451;SAS_AF=0.0706;AA=T|||;VT=SNP
8	111146602	rs6989527	G	C	100	PASS	AC=521;AF=0.104034;AN=5008;NS=2504;DP=18465;EAS_AF=0.0794;AMR_AF=0.0922;AFR_AF=0.1225;EUR_AF=0.1451;SAS_AF=0.0706;AA=G|||;VT=SNP
8	111147414	rs1597521	T	C	100	PASS	AC=2093;AF=0.417931;AN=5008;NS=2504;DP=16857;EAS_AF=0.4454;AMR_AF=0.4193;AFR_AF=0.4304;EUR_AF=0.3002;SAS_AF=0.4928;AA=T|||;VT=SNP
8	111148246	rs62527303	A	G	100	PASS	AC=521;AF=0.104034;AN=5008;NS=2504;DP=15415;EAS_AF=0.0794;AMR_AF=0.0922;AFR_AF=0.1225;EUR_AF=0.1451;SAS_AF=0.0706;AA=A|||;VT=SNP
8	111148628	rs6469297	A	G	100	PASS	AC=695;AF=0.138778;AN=5008;NS=2504;DP=20184;EAS_AF=0.1141;AMR_AF=0.134;AFR_AF=0.3245;EUR_AF=0.0149;SAS_AF=0.044;AA=A|||;VT=SNP
8	111149619	rs1982401	A	G	100	PASS	AC=1341;AF=0.267772;AN=5008;NS=2504;DP=16423;EAS_AF=0.4266;AMR_AF=0.3458;AFR_AF=0.0371;EUR_AF=0.2614;SAS_AF=0.3671;AA=A|||;VT=SNP
8	111149754	rs28464657	A	G	100	PASS	AC=473;AF=0.0944489;AN=5008;NS=2504;DP=16742;EAS_AF=0.2123;AMR_AF=0.1182;AFR_AF=0.0076;EUR_AF=0.0954;SAS_AF=0.0726;AA=A|||;VT=SNP
8	111151647	rs2060688	C	T	100	PASS	AC=2062;AF=0.411741;AN=5008;NS=2504;DP=16704;EAS_AF=0.4444;AMR_AF=0.415;AFR_AF=0.413;EUR_AF=0.2992;SAS_AF=0.4898;AA=C|||;VT=SNP
8	111151673	rs10505139	A	G	100	PASS	AC=1220;AF=0.24361;AN=5008;NS=2504;DP=16508;EAS_AF=0.1935;AMR_AF=0.2305;AFR_AF=0.447;EUR_AF=0.161;SAS_AF=0.1145;AA=A|||;VT=SNP
8	111152128	rs720655	G	T	100	PASS	AC=3376;AF=0.674121;AN=5008;NS=2504;DP=16327;EAS_AF=0.6379;AMR_AF=0.647;AFR_AF=0.9334;EUR_AF=0.4563;SAS_AF=0.6043;AA=T|||;VT=SNP
8	111152387	rs720656	G	A	100	PASS	AC=522;AF=0.104233;AN=5008;NS=2504;DP=16766;EAS_AF=0.0794;AMR_AF=0.0922;AFR_AF=0.1225;EUR_AF=0.1451;SAS_AF=0.0716;AA=G|||;VT=SNP
8	111152403	rs720654	C	T	100	PASS	AC=2060;AF=0.411342;AN=5008;NS=2504;DP=17056;EAS_AF=0.4444;AMR_AF=0.415;AFR_AF=0.4123;EUR_AF=0.2992;SAS_AF=0.4888;AA=C|||;VT=SNP
8	111152920	rs79127202	A	G	100	PASS	AC=420;AF=0.0838658;AN=5008;NS=2504;DP=16540;EAS_AF=0.1151;AMR_AF=0.121;AFR_AF=0.1225;EUR_AF=0.0149;SAS_AF=0.044;AA=A|||;VT=SNP
8	111153998	rs1839529	T	C	100	PASS	AC=2103;AF=0.419928;AN=5008;NS=2504;DP=17272;EAS_AF=0.4167;AMR_AF=0.4049;AFR_AF=0.4644;EUR_AF=0.2942;SAS_AF=0.5031;AA=T|||;VT=SNP
8	111154003	rs1839530	C	T	100	PASS	AC=2101;AF=0.419529;AN=5008;NS=2504;DP=17224;EAS_AF=0.4157;AMR_AF=0.4035;AFR_AF=0.4644;EUR_AF=0.2942;SAS_AF=0.5031;AA=C|||;VT=SNP
8	111154162	rs1839531	A	G	100	PASS	AC=2112;AF=0.421725;AN=5008;NS=2504;DP=17444;EAS_AF=0.4226;AMR_AF=0.4063;AFR_AF=0.4667;EUR_AF=0.2932;SAS_AF=0.5031;AA=A|||;VT=SNP
8	111154532	rs10505140	C	T	100	PASS	AC=1315;AF=0.26258;AN=5008;NS=2504;DP=18352;EAS_AF=0.4266;AMR_AF=0.3343;AFR_AF=0.0363;EUR_AF=0.2555;SAS_AF=0.3558;AA=C|||;VT=SNP
8	111154786	rs10505141	T	C	100	PASS	AC=573;AF=0.114417;AN=5008;NS=2504;DP=16065;EAS_AF=0.1042;AMR_AF=0.1326;AFR_AF=0.2375;EUR_AF=0.0179;SAS_AF=0.045;AA=T|||;VT=SNP
8	111157151	rs1034495	A	T	100	PASS	AC=1318;AF=0.263179;AN=5008;NS=2504;DP=16427;EAS_AF=0.4276;AMR_AF=0.3329;AFR_AF=0.0371;EUR_AF=0.2555;SAS_AF=0.3579;AA=A|||;VT=SNP
8	111157578	rs112623194	A	G	100	PASS	AC=777;AF=0.155152;AN=5008;NS=2504;DP=11244;EAS_AF=0.1042;AMR_AF=0.1499;AFR_AF=0.3835;EUR_AF=0.0169;SAS_AF=0.045;AA=A|||;VT=SNP
8	111158653	rs715732	C	G	100	PASS	AC=1318;AF=0.263179;AN=5008;NS=2504;DP=15687;EAS_AF=0.4276;AMR_AF=0.3329;AFR_AF=0.0371;EUR_AF=0.2555;SAS_AF=0.3579;AA=C|||;VT=SNP
8	111158669	rs10505142	G	A	100	PASS	AC=758;AF=0.151358;AN=5008;NS=2504;DP=16144;EAS_AF=0.1042;AMR_AF=0.1499;AFR_AF=0.3691;EUR_AF=0.0169;SAS_AF=0.045;AA=G|||;VT=SNP
8	111158893	rs715731	G	A	100	PASS	AC=1975;AF=0.394369;AN=5008;NS=2504;DP=15589;EAS_AF=0.4444;AMR_AF=0.3934;AFR_AF=0.3548;EUR_AF=0.2903;SAS_AF=0.5041;AA=G|||;VT=SNP
8	111160490	rs62527304	G	A	100	PASS	AC=133;AF=0.0265575;AN=5008;NS=2504;DP=20903;EAS_AF=0.0377;AMR_AF=0.0231;AFR_AF=0.0015;EUR_AF=0.0487;SAS_AF=0.0286;AA=G|||;VT=SNP
8	111161381	rs7832804	A	G	100	PASS	AC=777;AF=0.155152;AN=5008;NS=2504;DP=17500;EAS_AF=0.1042;AMR_AF=0.1499;AFR_AF=0.3828;EUR_AF=0.0179;SAS_AF=0.045;AA=A|||;VT=SNP
8	111161724	rs1562819	C	T	100	PASS	AC=2822;AF=0.563498;AN=5008;NS=2504;DP=15228;EAS_AF=0.5486;AMR_AF=0.5447;AFR_AF=0.792;EUR_AF=0.3032;SAS_AF=0.5511;AA=T|||;VT=SNP
8	111162913	rs2350724	C	T	100	PASS	AC=1987;AF=0.396765;AN=5008;NS=2504;DP=19976;EAS_AF=0.4444;AMR_AF=0.3934;AFR_AF=0.3638;EUR_AF=0.2893;SAS_AF=0.5051;AA=c|||;VT=SNP
8	111163395	rs2350725	G	A	100	PASS	AC=1971;AF=0.39357;AN=5008;NS=2504;DP=16604;EAS_AF=0.4444;AMR_AF=0.3934;AFR_AF=0.3517;EUR_AF=0.2893;SAS_AF=0.5051;AA=G|||;VT=SNP
8	111166062	rs78301329	A	G	100	PASS	AC=572;AF=0.114217;AN=5008;NS=2504;DP=20070;EAS_AF=0.1042;AMR_AF=0.1326;AFR_AF=0.2368;EUR_AF=0.0179;SAS_AF=0.045;AA=A|||;VT=SNP
8	111166279	rs2015168	A	C	100	PASS	AC=3389;AF=0.676717;AN=5008;NS=2504;DP=16894;EAS_AF=0.6349;AMR_AF=0.6455;AFR_AF=0.9334;EUR_AF=0.4533;SAS_AF=0.6247;AA=C|||;VT=SNP
8	111167038	rs921382	C	G	100	PASS	AC=1319;AF=0.263379;AN=5008;NS=2504;DP=17307;EAS_AF=0.4276;AMR_AF=0.3357;AFR_AF=0.0363;EUR_AF=0.2545;SAS_AF=0.3589;AA=C|||;VT=SNP
8	111167528	rs4735150	A	G	100	PASS	AC=547;AF=0.109225;AN=5008;NS=2504;DP=17068;EAS_AF=0.0843;AMR_AF=0.098;AFR_AF=0.1339;EUR_AF=0.1461;SAS_AF=0.0716;AA=A|||;VT=SNP
8	111167534	rs16880470	A	C	100	PASS	AC=456;AF=0.0910543;AN=5008;NS=2504;DP=17075;EAS_AF=0.1042;AMR_AF=0.121;AFR_AF=0.1551;EUR_AF=0.0179;SAS_AF=0.045;AA=A|||;VT=SNP
8	111167608	rs7836619	A	G	100	PASS	AC=776;AF=0.154952;AN=5008;NS=2504;DP=16539;EAS_AF=0.1042;AMR_AF=0.1499;AFR_AF=0.382;EUR_AF=0.0179;SAS_AF=0.045;AA=A|||;VT=SNP
8	111167623	rs75281114	T	A	100	PASS	AC=554;AF=0.110623;AN=5008;NS=2504;DP=16299;EAS_AF=0.1042;AMR_AF=0.1311;AFR_AF=0.2239;EUR_AF=0.0179;SAS_AF=0.045;AA=T|||;VT=SNP
8	111168599	rs13266032	A	G	100	PASS	AC=2839;AF=0.566893;AN=5008;NS=2504;DP=16246;EAS_AF=0.5486;AMR_AF=0.5476;AFR_AF=0.7988;EUR_AF=0.3082;SAS_AF=0.5521;AA=G|||;VT=SNP
8	111168633	rs16880474	T	C	100	PASS	AC=572;AF=0.114217;AN=5008;NS=2504;DP=15628;EAS_AF=0.1042;AMR_AF=0.1326;AFR_AF=0.2368;EUR_AF=0.0179;SAS_AF=0.045;AA=T|||;VT=SNP
8	111169087	rs2167253	A	G	100	PASS	AC=1785;AF=0.35643;AN=5008;NS=2504;DP=18649;EAS_AF=0.4444;AMR_AF=0.3862;AFR_AF=0.211;EUR_AF=0.2913;SAS_AF=0.5082;AA=A|||;VT=SNP
8	111169622	rs7465667	G	A	100	PASS	AC=3386;AF=0.676118;AN=5008;NS=2504;DP=18950;EAS_AF=0.6329;AMR_AF=0.6427;AFR_AF=0.9342;EUR_AF=0.4533;SAS_AF=0.6247;AA=A|||;VT=SNP
8	111170502	rs73312563	G	A	100	PASS	AC=774;AF=0.154553;AN=5008;NS=2504;DP=18437;EAS_AF=0.1042;AMR_AF=0.1499;AFR_AF=0.3805;EUR_AF=0.0179;SAS_AF=0.045;AA=G|||;VT=SNP
8	111171150	rs10955533	G	A	100	PASS	AC=1971;AF=0.39357;AN=5008;NS=2504;DP=14043;EAS_AF=0.4444;AMR_AF=0.3934;AFR_AF=0.3517;EUR_AF=0.2893;SAS_AF=0.5051;AA=G|||;VT=SNP
8	111171205	rs11785358	C	T	100	PASS	AC=2828;AF=0.564696;AN=5008;NS=2504;DP=13664;EAS_AF=0.5486;AMR_AF=0.5461;AFR_AF=0.7927;EUR_AF=0.3082;SAS_AF=0.5501;AA=T|||;VT=SNP
8	111171697	rs60472728	G	T	100	PASS	AC=759;AF=0.151558;AN=5008;NS=2504;DP=12709;EAS_AF=0.1042;AMR_AF=0.1499;AFR_AF=0.3691;EUR_AF=0.0179;SAS_AF=0.045;AA=G|||;VT=SNP
8	111171855	rs11774200	A	G	100	PASS	AC=1992;AF=0.397764;AN=5008;NS=2504;DP=13824;EAS_AF=0.4484;AMR_AF=0.3934;AFR_AF=0.3646;EUR_AF=0.2903;SAS_AF=0.5041;AA=A|||;VT=SNP
8	111172487	rs1947270	C	T	100	PASS	AC=3154;AF=0.629792;AN=5008;NS=2504;DP=16727;EAS_AF=0.6379;AMR_AF=0.6239;AFR_AF=0.7927;EUR_AF=0.4433;SAS_AF=0.5971;AA=T|||;VT=SNP
8	111172596	rs73312569	A	G	100	PASS	AC=469;AF=0.0936502;AN=5008;NS=2504;DP=16836;EAS_AF=0.0278;AMR_AF=0.0548;AFR_AF=0.1702;EUR_AF=0.0358;SAS_AF=0.1452;AA=A|||;VT=SNP
8	111173806	rs2198044	G	A	100	PASS	AC=2267;AF=0.452676;AN=5008;NS=2504;DP=19193;EAS_AF=0.5526;AMR_AF=0.5086;AFR_AF=0.5348;EUR_AF=0.2833;SAS_AF=0.3732;AA=A|||;VT=SNP
8	111174133	rs13272142	C	T	100	PASS	AC=1338;AF=0.267173;AN=5008;NS=2504;DP=14056;EAS_AF=0.4554;AMR_AF=0.3458;AFR_AF=0.0401;EUR_AF=0.2654;SAS_AF=0.3262;AA=C|||;VT=SNP
8	111174481	rs10955534	T	A	100	PASS	AC=2301;AF=0.459465;AN=5008;NS=2504;DP=10169;EAS_AF=0.5526;AMR_AF=0.5202;AFR_AF=0.5545;EUR_AF=0.2833;SAS_AF=0.3732;AA=A|||;VT=SNP
8	111174726	rs7829026	T	C	100	PASS	AC=1840;AF=0.367412;AN=5008;NS=2504;DP=14105;EAS_AF=0.5169;AMR_AF=0.4236;AFR_AF=0.1823;EUR_AF=0.3946;SAS_AF=0.3957;AA=T|||;VT=SNP
8	111176070	rs11996078	G	A	100	PASS	AC=863;AF=0.172324;AN=5008;NS=2504;DP=13974;EAS_AF=0.0972;AMR_AF=0.1628;AFR_AF=0.4433;EUR_AF=0.0189;SAS_AF=0.0481;AA=G|||;VT=SNP
8	111176169	rs11985544	T	C	100	PASS	AC=2197;AF=0.438698;AN=5008;NS=2504;DP=11317;EAS_AF=0.5526;AMR_AF=0.5072;AFR_AF=0.4826;EUR_AF=0.2833;SAS_AF=0.3732;AA=T|||;VT=SNP
8	111176624	rs11996188	C	T	100	PASS	AC=934;AF=0.186502;AN=5008;NS=2504;DP=11397;EAS_AF=0.0972;AMR_AF=0.1643;AFR_AF=0.4962;EUR_AF=0.0189;SAS_AF=0.0481;AA=C|||;VT=SNP
8	111176772	rs13260817	T	C	100	PASS	AC=2268;AF=0.452875;AN=5008;NS=2504;DP=14314;EAS_AF=0.5526;AMR_AF=0.5086;AFR_AF=0.5356;EUR_AF=0.2833;SAS_AF=0.3732;AA=T|||;VT=SNP
8	111179565	rs13254819	T	C	100	PASS	AC=1839;AF=0.367212;AN=5008;NS=2504;DP=16786;EAS_AF=0.5169;AMR_AF=0.4222;AFR_AF=0.1815;EUR_AF=0.3946;SAS_AF=0.3967;AA=T|||;VT=SNP
8	111180748	rs74935935	G	C	100	PASS	AC=348;AF=0.0694888;AN=5008;NS=2504;DP=18305;EAS_AF=0.0268;AMR_AF=0.0317;AFR_AF=0.0953;EUR_AF=0.0308;SAS_AF=0.1452;AA=G|||;VT=SNP
8	111180902	rs4298472	C	A	100	PASS	AC=2802;AF=0.559505;AN=5008;NS=2504;DP=17152;EAS_AF=0.6141;AMR_AF=0.5951;AFR_AF=0.6936;EUR_AF=0.4135;SAS_AF=0.4468;AA=A|||;VT=SNP
8	111181050	rs56700226	C	T	100	PASS	AC=354;AF=0.0706869;AN=5008;NS=2504;DP=20470;EAS_AF=0.0268;AMR_AF=0.0317;AFR_AF=0.0998;EUR_AF=0.0308;SAS_AF=0.1452;AA=C|||;VT=SNP
8	111181385	rs4147310	G	A	100	PASS	AC=2768;AF=0.552716;AN=5008;NS=2504;DP=15094;EAS_AF=0.6141;AMR_AF=0.5865;AFR_AF=0.6725;EUR_AF=0.4135;SAS_AF=0.4468;AA=A|||;VT=SNP
8	111181468	rs13272100	A	C	100	PASS	AC=1842;AF=0.367812;AN=5008;NS=2504;DP=16008;EAS_AF=0.5169;AMR_AF=0.4222;AFR_AF=0.1815;EUR_AF=0.3946;SAS_AF=0.3998;AA=A|||;VT=SNP
8	111181799	rs7845059	G	C	100	PASS	AC=349;AF=0.0696885;AN=5008;NS=2504;DP=17007;EAS_AF=0.0268;AMR_AF=0.0317;AFR_AF=0.0953;EUR_AF=0.0308;SAS_AF=0.1462;AA=G|||;VT=SNP
8	111182246	rs11984657	A	G	100	PASS	AC=864;AF=0.172524;AN=5008;NS=2504;DP=16989;EAS_AF=0.0972;AMR_AF=0.1643;AFR_AF=0.4433;EUR_AF=0.0189;SAS_AF=0.0481;AA=A|||;VT=SNP
8	111182476	rs73704718	G	A	100	PASS	AC=934;AF=0.186502;AN=5008;NS=2504;DP=16934;EAS_AF=0.0972;AMR_AF=0.1643;AFR_AF=0.4962;EUR_AF=0.0189;SAS_AF=0.0481;AA=G|||;VT=SNP
8	111182477	rs73704719	T	C	100	PASS	AC=934;AF=0.186502;AN=5008;NS=2504;DP=16973;EAS_AF=0.0972;AMR_AF=0.1643;AFR_AF=0.4962;EUR_AF=0.0189;SAS_AF=0.0481;AA=T|||;VT=SNP
8	111183926	rs13269480	G	A	100	PASS	AC=1342;AF=0.267971;AN=5008;NS=2504;DP=16923;EAS_AF=0.4554;AMR_AF=0.3458;AFR_AF=0.0393;EUR_AF=0.2694;SAS_AF=0.3272;AA=G|||;VT=SNP
8	111184071	rs2350728	T	C	100	PASS	AC=3349;AF=0.66873;AN=5008;NS=2504;DP=21761;EAS_AF=0.6419;AMR_AF=0.6369;AFR_AF=0.9334;EUR_AF=0.4443;SAS_AF=0.592;AA=C|||;VT=SNP
8	111184628	rs59790465	A	C	100	PASS	AC=498;AF=0.0994409;AN=5008;NS=2504;DP=20405;EAS_AF=0.0615;AMR_AF=0.0764;AFR_AF=0.1422;EUR_AF=0.1243;SAS_AF=0.0716;AA=A|||;VT=SNP
8	111184917	rs2882489	C	T	100	PASS	AC=3347;AF=0.668331;AN=5008;NS=2504;DP=19845;EAS_AF=0.6409;AMR_AF=0.6369;AFR_AF=0.9334;EUR_AF=0.4433;SAS_AF=0.592;AA=T|||;VT=SNP
8	111185774	rs13281977	G	A	100	PASS	AC=1341;AF=0.267772;AN=5008;NS=2504;DP=18956;EAS_AF=0.4554;AMR_AF=0.3458;AFR_AF=0.0393;EUR_AF=0.2694;SAS_AF=0.3262;AA=G|||;VT=SNP
8	111186616	rs13257936	T	G	100	PASS	AC=1939;AF=0.387181;AN=5008;NS=2504;DP=12817;EAS_AF=0.5179;AMR_AF=0.4323;AFR_AF=0.2496;EUR_AF=0.3956;SAS_AF=0.3978;AA=G|||;VT=SNP
8	111186829	rs55918920	A	G	100	PASS	AC=487;AF=0.0972444;AN=5008;NS=2504;DP=14233;EAS_AF=0.0615;AMR_AF=0.0764;AFR_AF=0.1339;EUR_AF=0.1243;SAS_AF=0.0716;AA=A|||;VT=SNP
8	111187698	rs13265962	C	T	100	PASS	AC=1814;AF=0.36222;AN=5008;NS=2504;DP=15998;EAS_AF=0.4593;AMR_AF=0.4323;AFR_AF=0.2035;EUR_AF=0.3946;SAS_AF=0.3937;AA=C|||;VT=SNP
8	111187927	rs60797222	A	G	100	PASS	AC=505;AF=0.100839;AN=5008;NS=2504;DP=13594;EAS_AF=0.0615;AMR_AF=0.0764;AFR_AF=0.1467;EUR_AF=0.1252;SAS_AF=0.0716;AA=A|||;VT=SNP
8	111188098	rs4236805	C	T	100	PASS	AC=2660;AF=0.53115;AN=5008;NS=2504;DP=14970;EAS_AF=0.5;AMR_AF=0.3674;AFR_AF=0.6936;EUR_AF=0.4443;SAS_AF=0.5491;AA=T|||;VT=SNP
8	111188829	rs16880507	T	A	100	PASS	AC=671;AF=0.133986;AN=5008;NS=2504;DP=17606;EAS_AF=0.0258;AMR_AF=0.1988;AFR_AF=0.2451;EUR_AF=0.0746;SAS_AF=0.1104;AA=T|||;VT=SNP
8	111192531	rs6991909	G	A	100	PASS	AC=4001;AF=0.798922;AN=5008;NS=2504;DP=18901;EAS_AF=0.9673;AMR_AF=0.8184;AFR_AF=0.6301;EUR_AF=0.7366;SAS_AF=0.9039;AA=A|||;VT=SNP
8	111196731	rs12547306	A	T	100	PASS	AC=703;AF=0.140375;AN=5008;NS=2504;DP=18815;EAS_AF=0.1478;AMR_AF=0.2738;AFR_AF=0.0908;EUR_AF=0.0706;SAS_AF=0.1769;AA=A|||;VT=SNP
8	111200233	rs28896823	G	A	100	PASS	AC=1746;AF=0.348642;AN=5008;NS=2504;DP=21689;EAS_AF=0.3403;AMR_AF=0.353;AFR_AF=0.562;EUR_AF=0.1093;SAS_AF=0.3119;AA=A|||;VT=SNP
8	111200509	rs12550035	A	G	100	PASS	AC=911;AF=0.181909;AN=5008;NS=2504;DP=20615;EAS_AF=0.1478;AMR_AF=0.2824;AFR_AF=0.2421;EUR_AF=0.0706;SAS_AF=0.1789;AA=G|||;VT=SNP
8	111200629	rs12545248	G	A	100	PASS	AC=708;AF=0.141374;AN=5008;NS=2504;DP=16933;EAS_AF=0.1478;AMR_AF=0.2723;AFR_AF=0.0953;EUR_AF=0.0706;SAS_AF=0.1769;AA=G|||;VT=SNP
8	111200782	rs2350727	A	C	100	PASS	AC=704;AF=0.140575;AN=5008;NS=2504;DP=13652;EAS_AF=0.1478;AMR_AF=0.2723;AFR_AF=0.0908;EUR_AF=0.0706;SAS_AF=0.1789;AA=A|||;VT=SNP
8	111203466	rs4735151	C	G	100	PASS	AC=4027;AF=0.804113;AN=5008;NS=2504;DP=18337;EAS_AF=0.9663;AMR_AF=0.8184;AFR_AF=0.6437;EUR_AF=0.7445;SAS_AF=0.9049;AA=G|||;VT=SNP
8	111205351	rs7014907	T	C	100	PASS	AC=948;AF=0.189297;AN=5008;NS=2504;DP=15721;EAS_AF=0.1478;AMR_AF=0.2839;AFR_AF=0.2587;EUR_AF=0.0815;SAS_AF=0.182;AA=C|||;VT=SNP
8	111207087	rs28600216	T	C	100	PASS	AC=979;AF=0.195487;AN=5008;NS=2504;DP=14302;EAS_AF=0.1468;AMR_AF=0.2882;AFR_AF=0.2882;EUR_AF=0.0746;SAS_AF=0.1789;AA=C|||;VT=SNP
8	111207139	rs4735152	G	A	100	PASS	AC=2933;AF=0.585663;AN=5008;NS=2504;DP=15882;EAS_AF=0.8204;AMR_AF=0.5274;AFR_AF=0.2988;EUR_AF=0.669;SAS_AF=0.6871;AA=G|||;VT=SNP
8	111208985	rs13439825	T	C	100	PASS	AC=983;AF=0.196286;AN=5008;NS=2504;DP=18243;EAS_AF=0.1468;AMR_AF=0.2896;AFR_AF=0.2905;EUR_AF=0.0726;SAS_AF=0.181;AA=T|||;VT=SNP
8	111209725	rs75421354	A	C	100	PASS	AC=432;AF=0.086262;AN=5008;NS=2504;DP=18790;EAS_AF=0.1895;AMR_AF=0.0375;AFR_AF=0.0348;EUR_AF=0.0378;SAS_AF=0.1339;AA=A|||;VT=SNP
8	111210744	rs2882530	C	T	100	PASS	AC=805;AF=0.160743;AN=5008;NS=2504;DP=10038;EAS_AF=0.1458;AMR_AF=0.2781;AFR_AF=0.1619;EUR_AF=0.0736;SAS_AF=0.181;AA=C|||;VT=SNP
8	111211020	rs13439144	A	G	100	PASS	AC=984;AF=0.196486;AN=5008;NS=2504;DP=15995;EAS_AF=0.1458;AMR_AF=0.2896;AFR_AF=0.2912;EUR_AF=0.0736;SAS_AF=0.181;AA=G|||;VT=SNP
8	111211506	rs7820164	A	T	100	PASS	AC=3969;AF=0.792532;AN=5008;NS=2504;DP=19901;EAS_AF=0.9663;AMR_AF=0.8242;AFR_AF=0.6263;EUR_AF=0.7425;SAS_AF=0.8671;AA=T|||;VT=SNP
8	111213051	rs76348063	T	G	100	PASS	AC=416;AF=0.0830671;AN=5008;NS=2504;DP=15310;EAS_AF=0.1756;AMR_AF=0.0403;AFR_AF=0.034;EUR_AF=0.0378;SAS_AF=0.1309;AA=T|||;VT=SNP
8	111214695	rs13271611	G	A	100	PASS	AC=4013;AF=0.801318;AN=5008;NS=2504;DP=16424;EAS_AF=0.8552;AMR_AF=0.6239;AFR_AF=0.9629;EUR_AF=0.7018;SAS_AF=0.7556;AA=A|||;VT=SNP
8	111215440	rs72672948	G	A	100	PASS	AC=392;AF=0.0782748;AN=5008;NS=2504;DP=15016;EAS_AF=0.2897;AMR_AF=0.0144;AFR_AF=0.0015;EUR_AF=0.0358;SAS_AF=0.0532;AA=G|||;VT=SNP
8	111217363	rs12681665	G	A	100	PASS	AC=2545;AF=0.508187;AN=5008;NS=2504;DP=15090;EAS_AF=0.6458;AMR_AF=0.4914;AFR_AF=0.2806;EUR_AF=0.6322;SAS_AF=0.5583;AA=G|||;VT=SNP
8	111217687	rs13265673	C	T	100	PASS	AC=2545;AF=0.508187;AN=5008;NS=2504;DP=16342;EAS_AF=0.6458;AMR_AF=0.4914;AFR_AF=0.2806;EUR_AF=0.6322;SAS_AF=0.5583;AA=C|||;VT=SNP
8	111218857	rs10086143	G	A	100	PASS	AC=3920;AF=0.782748;AN=5008;NS=2504;DP=17598;EAS_AF=0.8532;AMR_AF=0.6196;AFR_AF=0.8994;EUR_AF=0.6998;SAS_AF=0.7536;AA=A|||;VT=SNP
8	111219243	rs12375247	C	T	100	PASS	AC=3822;AF=0.763179;AN=5008;NS=2504;DP=16920;EAS_AF=0.8532;AMR_AF=0.6138;AFR_AF=0.829;EUR_AF=0.6998;SAS_AF=0.7526;AA=T|||;VT=SNP
8	111220195	rs58892455	T	C	100	PASS	AC=1052;AF=0.210064;AN=5008;NS=2504;DP=19168;EAS_AF=0.2073;AMR_AF=0.111;AFR_AF=0.3843;EUR_AF=0.0656;SAS_AF=0.1963;AA=T|||;VT=SNP
8	111220719	rs59877457	A	G	100	PASS	AC=1292;AF=0.257987;AN=5008;NS=2504;DP=15135;EAS_AF=0.2073;AMR_AF=0.1254;AFR_AF=0.5582;EUR_AF=0.0686;SAS_AF=0.1933;AA=a|||;VT=SNP
8	111221549	rs12375273	G	A	100	PASS	AC=2523;AF=0.503794;AN=5008;NS=2504;DP=18628;EAS_AF=0.6458;AMR_AF=0.4914;AFR_AF=0.264;EUR_AF=0.6322;SAS_AF=0.5583;AA=G|||;VT=SNP
8	111224982	rs9643053	A	T	100	PASS	AC=3798;AF=0.758387;AN=5008;NS=2504;DP=16216;EAS_AF=0.8532;AMR_AF=0.6138;AFR_AF=0.8086;EUR_AF=0.7008;SAS_AF=0.7546;AA=T|||;VT=SNP
8	111229540	rs7840264	T	C	100	PASS	AC=2540;AF=0.507188;AN=5008;NS=2504;DP=18018;EAS_AF=0.6379;AMR_AF=0.4986;AFR_AF=0.2655;EUR_AF=0.6332;SAS_AF=0.5757;AA=T|||;VT=SNP
8	111231252	rs2350886	T	C	100	PASS	AC=2531;AF=0.505391;AN=5008;NS=2504;DP=15777;EAS_AF=0.6379;AMR_AF=0.4899;AFR_AF=0.2738;EUR_AF=0.6282;SAS_AF=0.5665;AA=T|||;VT=SNP
8	111232023	rs35192304	G	A	100	PASS	AC=2538;AF=0.506789;AN=5008;NS=2504;DP=12178;EAS_AF=0.6389;AMR_AF=0.4986;AFR_AF=0.2655;EUR_AF=0.6312;SAS_AF=0.5746;AA=G|||;VT=SNP
8	111233137	rs2350885	A	T	100	PASS	AC=2566;AF=0.51238;AN=5008;NS=2504;DP=18898;EAS_AF=0.6379;AMR_AF=0.4986;AFR_AF=0.2867;EUR_AF=0.6322;SAS_AF=0.5746;AA=A|||;VT=SNP
8	111235434	rs9643054	G	C	100	PASS	AC=1059;AF=0.211462;AN=5008;NS=2504;DP=15894;EAS_AF=0.2054;AMR_AF=0.1182;AFR_AF=0.3858;EUR_AF=0.0696;SAS_AF=0.1943;AA=G|||;VT=SNP
8	111237710	rs2350884	C	T	100	PASS	AC=2534;AF=0.50599;AN=5008;NS=2504;DP=18811;EAS_AF=0.6369;AMR_AF=0.4971;AFR_AF=0.2648;EUR_AF=0.6312;SAS_AF=0.5746;AA=C|||;VT=SNP
8	111241737	rs62528064	A	G	100	PASS	AC=102;AF=0.0203674;AN=5008;NS=2504;DP=16945;EAS_AF=0.0288;AMR_AF=0.0288;AFR_AF=0.0008;EUR_AF=0.0308;SAS_AF=0.0215;AA=A|||;VT=SNP
8	111243319	rs7838509	G	A	100	PASS	AC=1058;AF=0.211262;AN=5008;NS=2504;DP=18240;EAS_AF=0.2054;AMR_AF=0.1167;AFR_AF=0.3865;EUR_AF=0.0686;SAS_AF=0.1943;AA=G|||;VT=SNP
8	111244015	rs16880528	C	T	100	PASS	AC=1061;AF=0.211861;AN=5008;NS=2504;DP=18431;EAS_AF=0.2054;AMR_AF=0.1167;AFR_AF=0.3888;EUR_AF=0.0686;SAS_AF=0.1943;AA=C|||;VT=SNP
8	111245143	rs2350883	A	G	100	PASS	AC=1341;AF=0.267772;AN=5008;NS=2504;DP=14958;EAS_AF=0.2063;AMR_AF=0.1369;AFR_AF=0.587;EUR_AF=0.0706;SAS_AF=0.1953;AA=G|||;VT=SNP
8	111246131	rs74532566	A	G	100	PASS	AC=409;AF=0.0816693;AN=5008;NS=2504;DP=17928;EAS_AF=0.1726;AMR_AF=0.0375;AFR_AF=0.0325;EUR_AF=0.0358;SAS_AF=0.1329;AA=A|||;VT=SNP
8	111246214	rs748506	G	A	100	PASS	AC=1302;AF=0.259984;AN=5008;NS=2504;DP=17988;EAS_AF=0.2054;AMR_AF=0.1326;AFR_AF=0.5598;EUR_AF=0.0716;SAS_AF=0.1953;AA=A|||;VT=SNP
8	111252132	rs76479680	A	G	100	PASS	AC=408;AF=0.0814696;AN=5008;NS=2504;DP=13920;EAS_AF=0.1726;AMR_AF=0.036;AFR_AF=0.0325;EUR_AF=0.0358;SAS_AF=0.1329;AA=A|||;VT=SNP
8	111254942	rs7006873	G	A	100	PASS	AC=3858;AF=0.770367;AN=5008;NS=2504;DP=13854;EAS_AF=0.8423;AMR_AF=0.5994;AFR_AF=0.9077;EUR_AF=0.668;SAS_AF=0.7372;AA=A|||;VT=SNP
8	111255089	rs7006763	C	T	100	PASS	AC=3857;AF=0.770168;AN=5008;NS=2504;DP=15014;EAS_AF=0.8423;AMR_AF=0.6023;AFR_AF=0.9039;EUR_AF=0.668;SAS_AF=0.7393;AA=T|||;VT=SNP
8	111255469	rs62528065	G	T	100	PASS	AC=3568;AF=0.71246;AN=5008;NS=2504;DP=16615;EAS_AF=0.8423;AMR_AF=0.5836;AFR_AF=0.6997;EUR_AF=0.664;SAS_AF=0.7372;AA=G|||;VT=SNP
8	111256137	rs1949757	C	G	100	PASS	AC=3944;AF=0.78754;AN=5008;NS=2504;DP=18785;EAS_AF=0.8423;AMR_AF=0.6037;AFR_AF=0.966;EUR_AF=0.67;SAS_AF=0.7413;AA=G|||;VT=SNP
8	111260883	rs74483922	G	C	100	PASS	AC=369;AF=0.0736821;AN=5008;NS=2504;DP=12211;EAS_AF=0.1716;AMR_AF=0.036;AFR_AF=0.0045;EUR_AF=0.0358;SAS_AF=0.1319;AA=G|||;VT=SNP
8	111261141	rs144481296	T	C	100	PASS	AC=325;AF=0.0648962;AN=5008;NS=2504;DP=10510;EAS_AF=0.0317;AMR_AF=0.0504;AFR_AF=0.1566;EUR_AF=0.0308;SAS_AF=0.0204;AA=T|||;VT=SNP
8	111263697	rs10100415	C	G	100	PASS	AC=3870;AF=0.772764;AN=5008;NS=2504;DP=17080;EAS_AF=0.8442;AMR_AF=0.6081;AFR_AF=0.9039;EUR_AF=0.668;SAS_AF=0.7464;AA=G|||;VT=SNP
8	111264112	rs1403843	A	G	100	PASS	AC=2418;AF=0.482827;AN=5008;NS=2504;DP=17097;EAS_AF=0.6399;AMR_AF=0.4524;AFR_AF=0.2746;EUR_AF=0.5775;SAS_AF=0.5266;AA=A|||;VT=SNP
8	111264282	rs2350880	T	A	100	PASS	AC=2428;AF=0.484824;AN=5008;NS=2504;DP=13604;EAS_AF=0.6438;AMR_AF=0.451;AFR_AF=0.2806;EUR_AF=0.5795;SAS_AF=0.5235;AA=T|||;VT=SNP
8	111267254	rs2204268	T	C	100	PASS	AC=1067;AF=0.213059;AN=5008;NS=2504;DP=19293;EAS_AF=0.2103;AMR_AF=0.111;AFR_AF=0.3888;EUR_AF=0.0696;SAS_AF=0.1984;AA=T|||;VT=SNP
8	111267528	rs111314874	A	G	100	PASS	AC=1350;AF=0.269569;AN=5008;NS=2504;DP=18936;EAS_AF=0.2103;AMR_AF=0.1311;AFR_AF=0.5885;EUR_AF=0.0736;SAS_AF=0.1994;AA=G|||;VT=SNP
8	111268885	rs4117967	G	A	100	PASS	AC=1068;AF=0.213259;AN=5008;NS=2504;DP=17504;EAS_AF=0.2093;AMR_AF=0.1124;AFR_AF=0.3896;EUR_AF=0.0696;SAS_AF=0.1984;AA=G|||;VT=SNP
8	111272209	rs7003392	C	T	100	PASS	AC=3719;AF=0.742612;AN=5008;NS=2504;DP=21192;EAS_AF=0.8413;AMR_AF=0.5778;AFR_AF=0.8404;EUR_AF=0.6501;SAS_AF=0.7209;AA=T|||;VT=SNP
8	111274072	rs2350729	T	C	100	PASS	AC=579;AF=0.115615;AN=5008;NS=2504;DP=18186;EAS_AF=0.128;AMR_AF=0.1844;AFR_AF=0.0113;EUR_AF=0.0825;SAS_AF=0.229;AA=T|||;VT=SNP
8	111277112	rs13263137	A	G	100	PASS	AC=674;AF=0.134585;AN=5008;NS=2504;DP=16983;EAS_AF=0.127;AMR_AF=0.2133;AFR_AF=0.0106;EUR_AF=0.1431;SAS_AF=0.2454;AA=A|||;VT=SNP
8	111278308	rs940281	T	A	100	PASS	AC=1051;AF=0.209864;AN=5008;NS=2504;DP=17344;EAS_AF=0.2103;AMR_AF=0.1066;AFR_AF=0.379;EUR_AF=0.0696;SAS_AF=0.1984;AA=T|||;VT=SNP
8	111279418	rs3019329	G	A	100	PASS	AC=2409;AF=0.48103;AN=5008;NS=2504;DP=17594;EAS_AF=0.631;AMR_AF=0.4582;AFR_AF=0.2723;EUR_AF=0.5775;SAS_AF=0.5256;AA=G|||;VT=SNP
8	111280576	rs10505143	T	C	100	PASS	AC=726;AF=0.144968;AN=5008;NS=2504;DP=14172;EAS_AF=0.2093;AMR_AF=0.0893;AFR_AF=0.2042;EUR_AF=0.0696;SAS_AF=0.1155;AA=T|||;VT=SNP
8	111284145	rs3019328	A	G	100	PASS	AC=2423;AF=0.483826;AN=5008;NS=2504;DP=17980;EAS_AF=0.6319;AMR_AF=0.4524;AFR_AF=0.2557;EUR_AF=0.5775;SAS_AF=0.5654;AA=A|||;VT=SNP
8	111285009	rs3019327	G	A	100	PASS	AC=2448;AF=0.488818;AN=5008;NS=2504;DP=18630;EAS_AF=0.631;AMR_AF=0.4582;AFR_AF=0.2716;EUR_AF=0.5785;SAS_AF=0.5654;AA=G|||;VT=SNP
8	111285247	rs3019326	G	A	100	PASS	AC=2448;AF=0.488818;AN=5008;NS=2504;DP=17615;EAS_AF=0.631;AMR_AF=0.4582;AFR_AF=0.2716;EUR_AF=0.5785;SAS_AF=0.5654;AA=G|||;VT=SNP
8	111285861	rs62528069	A	T	100	PASS	AC=1012;AF=0.202077;AN=5008;NS=2504;DP=17625;EAS_AF=0.2093;AMR_AF=0.1052;AFR_AF=0.3797;EUR_AF=0.0696;SAS_AF=0.1595;AA=A|||;VT=SNP
8	111286115	rs3019325	C	G	100	PASS	AC=3832;AF=0.765176;AN=5008;NS=2504;DP=15412;EAS_AF=0.8423;AMR_AF=0.5836;AFR_AF=0.9175;EUR_AF=0.6511;SAS_AF=0.726;AA=G|||;VT=SNP
8	111286450	rs1851733	C	T	100	PASS	AC=1243;AF=0.248203;AN=5008;NS=2504;DP=14848;EAS_AF=0.2093;AMR_AF=0.121;AFR_AF=0.5424;EUR_AF=0.0736;SAS_AF=0.1605;AA=C|||;VT=SNP
8	111288913	rs16880567	T	C	100	PASS	AC=343;AF=0.0684904;AN=5008;NS=2504;DP=14147;EAS_AF=0.0308;AMR_AF=0.0504;AFR_AF=0.171;EUR_AF=0.0298;SAS_AF=0.0215;AA=T|||;VT=SNP
8	111290027	rs59821814	C	A	100	PASS	AC=1005;AF=0.200679;AN=5008;NS=2504;DP=11717;EAS_AF=0.2083;AMR_AF=0.1052;AFR_AF=0.3767;EUR_AF=0.0696;SAS_AF=0.1575;AA=C|||;VT=SNP
8	111290187	rs7007400	G	A	100	PASS	AC=3902;AF=0.779153;AN=5008;NS=2504;DP=13553;EAS_AF=0.8413;AMR_AF=0.585;AFR_AF=0.9713;EUR_AF=0.6501;SAS_AF=0.726;AA=A|||;VT=SNP
8	111290241	rs7007132	A	G	100	PASS	AC=3828;AF=0.764377;AN=5008;NS=2504;DP=14342;EAS_AF=0.8413;AMR_AF=0.585;AFR_AF=0.9145;EUR_AF=0.6511;SAS_AF=0.726;AA=G|||;VT=SNP
8	111292086	rs7820506	G	A	100	PASS	AC=1242;AF=0.248003;AN=5008;NS=2504;DP=15148;EAS_AF=0.2083;AMR_AF=0.121;AFR_AF=0.5431;EUR_AF=0.0726;SAS_AF=0.1605;AA=A|||;VT=SNP
8	111292314	rs2948996	T	C	100	PASS	AC=2462;AF=0.491613;AN=5008;NS=2504;DP=16713;EAS_AF=0.6329;AMR_AF=0.4582;AFR_AF=0.2806;EUR_AF=0.5785;SAS_AF=0.5654;AA=T|||;VT=SNP
8	111292528	rs3019324	G	A	100	PASS	AC=3826;AF=0.763978;AN=5008;NS=2504;DP=15614;EAS_AF=0.8413;AMR_AF=0.5836;AFR_AF=0.9138;EUR_AF=0.6511;SAS_AF=0.726;AA=A|||;VT=SNP
8	111297957	rs1949756	A	T	100	PASS	AC=2577;AF=0.514577;AN=5008;NS=2504;DP=17366;EAS_AF=0.6329;AMR_AF=0.4597;AFR_AF=0.3638;EUR_AF=0.5815;SAS_AF=0.5665;AA=A|||;VT=SNP
8	111298543	rs2948998	G	A	100	PASS	AC=2470;AF=0.493211;AN=5008;NS=2504;DP=17919;EAS_AF=0.6329;AMR_AF=0.4553;AFR_AF=0.289;EUR_AF=0.5765;SAS_AF=0.5665;AA=G|||;VT=SNP
8	111300867	rs16880578	A	T	100	PASS	AC=723;AF=0.144369;AN=5008;NS=2504;DP=15658;EAS_AF=0.2073;AMR_AF=0.0879;AFR_AF=0.205;EUR_AF=0.0696;SAS_AF=0.1145;AA=T|||;VT=SNP
8	111301104	rs62528075	G	A	100	PASS	AC=723;AF=0.144369;AN=5008;NS=2504;DP=17527;EAS_AF=0.2073;AMR_AF=0.0879;AFR_AF=0.205;EUR_AF=0.0696;SAS_AF=0.1145;AA=A|||;VT=SNP
8	111301719	rs12056621	C	T	100	PASS	AC=720;AF=0.14377;AN=5008;NS=2504;DP=20578;EAS_AF=0.2073;AMR_AF=0.0879;AFR_AF=0.2035;EUR_AF=0.0686;SAS_AF=0.1145;AA=C|||;VT=SNP
8	111301957	rs12056410	C	G	100	PASS	AC=721;AF=0.14397;AN=5008;NS=2504;DP=17166;EAS_AF=0.2073;AMR_AF=0.0893;AFR_AF=0.2035;EUR_AF=0.0686;SAS_AF=0.1145;AA=C|||;VT=SNP
8	111302186	rs71526752	T	A	100	PASS	AC=161;AF=0.0321486;AN=5008;NS=2504;DP=16383;EAS_AF=0.006;AMR_AF=0.0807;AFR_AF=0.0038;EUR_AF=0.0626;SAS_AF=0.0317;AA=T|||;VT=SNP
8	111302478	rs16880581	A	C	100	PASS	AC=722;AF=0.144169;AN=5008;NS=2504;DP=17199;EAS_AF=0.2083;AMR_AF=0.0893;AFR_AF=0.2035;EUR_AF=0.0686;SAS_AF=0.1145;AA=C|||;VT=SNP
8	111302825	rs13274029	T	G	100	PASS	AC=728;AF=0.145367;AN=5008;NS=2504;DP=18468;EAS_AF=0.127;AMR_AF=0.2161;AFR_AF=0.0484;EUR_AF=0.1412;SAS_AF=0.2495;AA=T|||;VT=SNP
8	111303261	rs62528076	C	G	100	PASS	AC=723;AF=0.144369;AN=5008;NS=2504;DP=15127;EAS_AF=0.2073;AMR_AF=0.0893;AFR_AF=0.205;EUR_AF=0.0686;SAS_AF=0.1145;AA=G|||;VT=SNP
8	111303666	rs12056786	A	T	100	PASS	AC=782;AF=0.15615;AN=5008;NS=2504;DP=16724;EAS_AF=0.2054;AMR_AF=0.0879;AFR_AF=0.2519;EUR_AF=0.0686;SAS_AF=0.1145;AA=A|||;VT=SNP
8	111305351	rs2140473	A	T	100	PASS	AC=2440;AF=0.48722;AN=5008;NS=2504;DP=14893;EAS_AF=0.6319;AMR_AF=0.4496;AFR_AF=0.2625;EUR_AF=0.5815;SAS_AF=0.5716;AA=A|||;VT=SNP
8	111305841	rs62528077	A	G	100	PASS	AC=730;AF=0.145767;AN=5008;NS=2504;DP=17217;EAS_AF=0.2103;AMR_AF=0.0893;AFR_AF=0.208;EUR_AF=0.0686;SAS_AF=0.1145;AA=G|||;VT=SNP
8	111306262	rs62528092	T	C	100	PASS	AC=726;AF=0.144968;AN=5008;NS=2504;DP=11353;EAS_AF=0.2113;AMR_AF=0.0893;AFR_AF=0.2042;EUR_AF=0.0686;SAS_AF=0.1145;AA=T|||;VT=SNP
8	111306404	rs2948999	C	A	100	PASS	AC=3836;AF=0.765974;AN=5008;NS=2504;DP=11387;EAS_AF=0.8433;AMR_AF=0.5807;AFR_AF=0.9175;EUR_AF=0.6541;SAS_AF=0.728;AA=A|||;VT=SNP
8	111306670	rs76643049	A	G	100	PASS	AC=726;AF=0.144968;AN=5008;NS=2504;DP=14593;EAS_AF=0.2113;AMR_AF=0.0893;AFR_AF=0.2035;EUR_AF=0.0696;SAS_AF=0.1145;AA=G|||;VT=SNP
8	111306697	rs3019323	A	G	100	PASS	AC=3925;AF=0.783746;AN=5008;NS=2504;DP=14050;EAS_AF=0.8433;AMR_AF=0.5908;AFR_AF=0.9758;EUR_AF=0.659;SAS_AF=0.728;AA=G|||;VT=SNP
8	111306747	rs62528093	A	G	100	PASS	AC=727;AF=0.145168;AN=5008;NS=2504;DP=14681;EAS_AF=0.2113;AMR_AF=0.0893;AFR_AF=0.2042;EUR_AF=0.0696;SAS_AF=0.1145;AA=A|||;VT=SNP
8	111306856	rs75141380	T	C	100	PASS	AC=387;AF=0.0772764;AN=5008;NS=2504;DP=16279;EAS_AF=0.1815;AMR_AF=0.0389;AFR_AF=0.0333;EUR_AF=0.0398;SAS_AF=0.0951;AA=T|||;VT=SNP
8	111308257	rs62528094	A	G	100	PASS	AC=728;AF=0.145367;AN=5008;NS=2504;DP=18108;EAS_AF=0.2133;AMR_AF=0.0893;AFR_AF=0.2035;EUR_AF=0.0696;SAS_AF=0.1145;AA=a|||;VT=SNP
8	111309537	rs59127775	G	A	100	PASS	AC=724;AF=0.144569;AN=5008;NS=2504;DP=12514;EAS_AF=0.2113;AMR_AF=0.0879;AFR_AF=0.2035;EUR_AF=0.0686;SAS_AF=0.1145;AA=G|||;VT=SNP
8	111309676	rs3019322	T	C	100	PASS	AC=2439;AF=0.487021;AN=5008;NS=2504;DP=12539;EAS_AF=0.631;AMR_AF=0.4496;AFR_AF=0.2625;EUR_AF=0.5815;SAS_AF=0.5716;AA=T|||;VT=SNP
8	111309803	rs60618246	G	T	100	PASS	AC=724;AF=0.144569;AN=5008;NS=2504;DP=12185;EAS_AF=0.2113;AMR_AF=0.0879;AFR_AF=0.2035;EUR_AF=0.0686;SAS_AF=0.1145;AA=G|||;VT=SNP
8	111310011	rs59681909	C	T	100	PASS	AC=724;AF=0.144569;AN=5008;NS=2504;DP=15185;EAS_AF=0.2113;AMR_AF=0.0879;AFR_AF=0.2035;EUR_AF=0.0686;SAS_AF=0.1145;AA=C|||;VT=SNP
8	111311856	rs62528097	G	T	100	PASS	AC=709;AF=0.141573;AN=5008;NS=2504;DP=12155;EAS_AF=0.2113;AMR_AF=0.0879;AFR_AF=0.2027;EUR_AF=0.0626;SAS_AF=0.1063;AA=G|||;VT=SNP
8	111311872	rs2949000	T	C	100	PASS	AC=2763;AF=0.551717;AN=5008;NS=2504;DP=12096;EAS_AF=0.6319;AMR_AF=0.4683;AFR_AF=0.4592;EUR_AF=0.5875;SAS_AF=0.6166;AA=T|||;VT=SNP
8	111312464	rs77355187	A	G	100	PASS	AC=767;AF=0.153155;AN=5008;NS=2504;DP=15136;EAS_AF=0.2133;AMR_AF=0.0893;AFR_AF=0.205;EUR_AF=0.0696;SAS_AF=0.1524;AA=A|||;VT=SNP
8	111312706	rs112433585	A	C	100	PASS	AC=674;AF=0.134585;AN=5008;NS=2504;DP=12283;EAS_AF=0.2113;AMR_AF=0.0749;AFR_AF=0.1619;EUR_AF=0.0706;SAS_AF=0.1268;AA=C|||;VT=SNP
8	111313066	rs78241959	T	C	100	PASS	AC=667;AF=0.133187;AN=5008;NS=2504;DP=14797;EAS_AF=0.2083;AMR_AF=0.0735;AFR_AF=0.1566;EUR_AF=0.0696;SAS_AF=0.1319;AA=T|||;VT=SNP
8	111313084	rs77110101	C	G	100	PASS	AC=667;AF=0.133187;AN=5008;NS=2504;DP=14655;EAS_AF=0.2083;AMR_AF=0.0735;AFR_AF=0.1566;EUR_AF=0.0696;SAS_AF=0.1319;AA=G|||;VT=SNP
8	111313132	rs62528098	T	A	100	PASS	AC=668;AF=0.133387;AN=5008;NS=2504;DP=14530;EAS_AF=0.2083;AMR_AF=0.0735;AFR_AF=0.1566;EUR_AF=0.0696;SAS_AF=0.1329;AA=A|||;VT=SNP
8	111314435	rs7825822	T	C	100	PASS	AC=670;AF=0.133786;AN=5008;NS=2504;DP=16694;EAS_AF=0.2093;AMR_AF=0.0735;AFR_AF=0.1573;EUR_AF=0.0696;SAS_AF=0.1329;AA=C|||;VT=SNP
8	111314744	rs7842655	G	A	100	PASS	AC=669;AF=0.133586;AN=5008;NS=2504;DP=13419;EAS_AF=0.2083;AMR_AF=0.0749;AFR_AF=0.1566;EUR_AF=0.0696;SAS_AF=0.1329;AA=A|||;VT=SNP
8	111315508	rs62528101	T	A	100	PASS	AC=669;AF=0.133586;AN=5008;NS=2504;DP=12842;EAS_AF=0.2093;AMR_AF=0.0735;AFR_AF=0.1566;EUR_AF=0.0696;SAS_AF=0.1329;AA=A|||;VT=SNP
8	111316141	rs62528102	C	A	100	PASS	AC=669;AF=0.133586;AN=5008;NS=2504;DP=18439;EAS_AF=0.2093;AMR_AF=0.0735;AFR_AF=0.1566;EUR_AF=0.0696;SAS_AF=0.1329;AA=C|||;VT=SNP
8	111316902	rs6469302	G	A	100	PASS	AC=2440;AF=0.48722;AN=5008;NS=2504;DP=20079;EAS_AF=0.3363;AMR_AF=0.3746;AFR_AF=0.848;EUR_AF=0.2565;SAS_AF=0.4724;AA=A|||;VT=SNP
8	111317372	rs62528103	G	A	100	PASS	AC=98;AF=0.0195687;AN=5008;NS=2504;DP=18798;EAS_AF=0.0228;AMR_AF=0.0288;AFR_AF=0.0008;EUR_AF=0.0298;SAS_AF=0.0245;AA=G|||;VT=SNP
8	111317482	rs11996644	G	T	100	PASS	AC=1075;AF=0.214657;AN=5008;NS=2504;DP=18611;EAS_AF=0.127;AMR_AF=0.2507;AFR_AF=0.2247;EUR_AF=0.1819;SAS_AF=0.2996;AA=G|||;VT=SNP
8	111318046	rs7826697	G	A	100	PASS	AC=2436;AF=0.486422;AN=5008;NS=2504;DP=18552;EAS_AF=0.3363;AMR_AF=0.3818;AFR_AF=0.8434;EUR_AF=0.2525;SAS_AF=0.4734;AA=A|||;VT=SNP
8	111318296	rs16880591	A	G	100	PASS	AC=700;AF=0.139776;AN=5008;NS=2504;DP=18512;EAS_AF=0.2331;AMR_AF=0.0692;AFR_AF=0.177;EUR_AF=0.0537;SAS_AF=0.1319;AA=A|||;VT=SNP
8	111318838	rs7001118	C	A	100	PASS	AC=663;AF=0.132388;AN=5008;NS=2504;DP=11256;EAS_AF=0.2103;AMR_AF=0.0677;AFR_AF=0.1604;EUR_AF=0.0577;SAS_AF=0.137;AA=A|||;VT=SNP
8	111320748	rs62528104	G	A	100	PASS	AC=280;AF=0.0559105;AN=5008;NS=2504;DP=14748;EAS_AF=0.0258;AMR_AF=0.0375;AFR_AF=0.1233;EUR_AF=0.0348;SAS_AF=0.0307;AA=G|||;VT=SNP
8	111320855	rs11993279	A	G	100	PASS	AC=1066;AF=0.212859;AN=5008;NS=2504;DP=13373;EAS_AF=0.131;AMR_AF=0.2666;AFR_AF=0.2186;EUR_AF=0.165;SAS_AF=0.3006;AA=A|||;VT=SNP
8	111320863	rs77197291	T	A	100	PASS	AC=683;AF=0.136382;AN=5008;NS=2504;DP=14220;EAS_AF=0.2282;AMR_AF=0.0677;AFR_AF=0.1596;EUR_AF=0.0586;SAS_AF=0.1391;AA=A|||;VT=SNP
8	111321057	rs62528105	G	A	100	PASS	AC=679;AF=0.135583;AN=5008;NS=2504;DP=15449;EAS_AF=0.2282;AMR_AF=0.0677;AFR_AF=0.1566;EUR_AF=0.0586;SAS_AF=0.1391;AA=G|||;VT=SNP
8	111321104	rs78855656	C	G	100	PASS	AC=681;AF=0.135982;AN=5008;NS=2504;DP=14677;EAS_AF=0.2292;AMR_AF=0.0677;AFR_AF=0.1573;EUR_AF=0.0586;SAS_AF=0.1391;AA=C|||;VT=SNP
8	111322584	rs13259927	G	A	100	PASS	AC=1065;AF=0.21266;AN=5008;NS=2504;DP=16897;EAS_AF=0.131;AMR_AF=0.268;AFR_AF=0.2201;EUR_AF=0.165;SAS_AF=0.2965;AA=G|||;VT=SNP
8	111324974	rs62528106	T	C	100	PASS	AC=685;AF=0.136781;AN=5008;NS=2504;DP=20635;EAS_AF=0.2292;AMR_AF=0.0677;AFR_AF=0.1604;EUR_AF=0.0586;SAS_AF=0.1391;AA=t|||;VT=SNP
8	111326101	rs58378331	T	C	100	PASS	AC=680;AF=0.135783;AN=5008;NS=2504;DP=18803;EAS_AF=0.2282;AMR_AF=0.0677;AFR_AF=0.1573;EUR_AF=0.0586;SAS_AF=0.1391;AA=T|||;VT=SNP
8	111326504	rs7011447	G	A	100	PASS	AC=683;AF=0.136382;AN=5008;NS=2504;DP=16030;EAS_AF=0.2282;AMR_AF=0.0677;AFR_AF=0.1604;EUR_AF=0.0577;SAS_AF=0.1391;AA=A|||;VT=SNP
8	111326617	rs7011644	G	T	100	PASS	AC=683;AF=0.136382;AN=5008;NS=2504;DP=14594;EAS_AF=0.2282;AMR_AF=0.0677;AFR_AF=0.1604;EUR_AF=0.0577;SAS_AF=0.1391;AA=G|||;VT=SNP
8	111327488	rs1949758	A	G	100	PASS	AC=1075;AF=0.214657;AN=5008;NS=2504;DP=18286;EAS_AF=0.131;AMR_AF=0.268;AFR_AF=0.2201;EUR_AF=0.17;SAS_AF=0.3016;AA=A|||;VT=SNP
8	111329514	rs6989508	G	A	100	PASS	AC=719;AF=0.14357;AN=5008;NS=2504;DP=17456;EAS_AF=0.2272;AMR_AF=0.072;AFR_AF=0.1853;EUR_AF=0.0586;SAS_AF=0.1391;AA=G|||;VT=SNP
8	111329787	rs6989966	G	A	100	PASS	AC=686;AF=0.136981;AN=5008;NS=2504;DP=16312;EAS_AF=0.2272;AMR_AF=0.0692;AFR_AF=0.1619;EUR_AF=0.0586;SAS_AF=0.1391;AA=G|||;VT=SNP
8	111330706	rs1357568	C	A	100	PASS	AC=2412;AF=0.481629;AN=5008;NS=2504;DP=15817;EAS_AF=0.3552;AMR_AF=0.379;AFR_AF=0.8374;EUR_AF=0.2227;SAS_AF=0.4703;AA=A|||;VT=SNP
8	111331071	rs7813254	T	C	100	PASS	AC=1756;AF=0.350639;AN=5008;NS=2504;DP=16940;EAS_AF=0.1319;AMR_AF=0.317;AFR_AF=0.6868;EUR_AF=0.169;SAS_AF=0.3323;AA=t|||;VT=SNP
8	111331705	rs7000311	A	T	100	PASS	AC=679;AF=0.135583;AN=5008;NS=2504;DP=14442;EAS_AF=0.2282;AMR_AF=0.0677;AFR_AF=0.1566;EUR_AF=0.0586;SAS_AF=0.1391;AA=A|||;VT=SNP
8	111333616	rs16892514	A	G	100	PASS	AC=1023;AF=0.204273;AN=5008;NS=2504;DP=10477;EAS_AF=0.128;AMR_AF=0.2651;AFR_AF=0.1936;EUR_AF=0.162;SAS_AF=0.2975;AA=A|||;VT=SNP
8	111333807	rs62528108	C	T	100	PASS	AC=1171;AF=0.233826;AN=5008;NS=2504;DP=11490;EAS_AF=0.2272;AMR_AF=0.111;AFR_AF=0.5038;EUR_AF=0.0626;SAS_AF=0.1391;AA=T|||;VT=SNP
8	111334387	rs62528109	C	G	100	PASS	AC=681;AF=0.135982;AN=5008;NS=2504;DP=16440;EAS_AF=0.2292;AMR_AF=0.0692;AFR_AF=0.1566;EUR_AF=0.0586;SAS_AF=0.1391;AA=C|||;VT=SNP
8	111334682	rs13258130	T	A	100	PASS	AC=1031;AF=0.205871;AN=5008;NS=2504;DP=16960;EAS_AF=0.131;AMR_AF=0.2651;AFR_AF=0.1936;EUR_AF=0.165;SAS_AF=0.2996;AA=T|||;VT=SNP
8	111334902	rs13265592	T	C	100	PASS	AC=1067;AF=0.213059;AN=5008;NS=2504;DP=11391;EAS_AF=0.131;AMR_AF=0.2666;AFR_AF=0.2201;EUR_AF=0.165;SAS_AF=0.2996;AA=T|||;VT=SNP
8	111338103	rs7008830	G	A	100	PASS	AC=683;AF=0.136382;AN=5008;NS=2504;DP=13059;EAS_AF=0.2282;AMR_AF=0.0677;AFR_AF=0.1596;EUR_AF=0.0586;SAS_AF=0.1391;AA=A|||;VT=SNP
8	111338545	rs58140670	C	T	100	PASS	AC=1174;AF=0.234425;AN=5008;NS=2504;DP=14254;EAS_AF=0.2282;AMR_AF=0.111;AFR_AF=0.5045;EUR_AF=0.0626;SAS_AF=0.1401;AA=T|||;VT=SNP
8	111339379	rs3019330	G	A	100	PASS	AC=4110;AF=0.820687;AN=5008;NS=2504;DP=18975;EAS_AF=0.8542;AMR_AF=0.6383;AFR_AF=0.9856;EUR_AF=0.7545;SAS_AF=0.7607;AA=a|||;VT=SNP
8	111341217	rs16880609	C	T	100	PASS	AC=679;AF=0.135583;AN=5008;NS=2504;DP=17570;EAS_AF=0.2282;AMR_AF=0.0677;AFR_AF=0.1566;EUR_AF=0.0586;SAS_AF=0.1391;AA=C|||;VT=SNP
8	111341263	rs11995819	G	T	100	PASS	AC=1251;AF=0.2498;AN=5008;NS=2504;DP=18708;EAS_AF=0.1319;AMR_AF=0.2695;AFR_AF=0.3381;EUR_AF=0.16;SAS_AF=0.3303;AA=G|||;VT=SNP
8	111341683	rs1523741	A	G	100	PASS	AC=1077;AF=0.215056;AN=5008;NS=2504;DP=18807;EAS_AF=0.1409;AMR_AF=0.268;AFR_AF=0.2194;EUR_AF=0.164;SAS_AF=0.3006;AA=A|||;VT=SNP
8	111342240	rs7832047	G	A	100	PASS	AC=2732;AF=0.545527;AN=5008;NS=2504;DP=20605;EAS_AF=0.3581;AMR_AF=0.4265;AFR_AF=0.947;EUR_AF=0.325;SAS_AF=0.5072;AA=A|||;VT=SNP
8	111343056	rs7836358	A	T	100	PASS	AC=678;AF=0.135383;AN=5008;NS=2504;DP=13907;EAS_AF=0.2282;AMR_AF=0.0677;AFR_AF=0.1566;EUR_AF=0.0586;SAS_AF=0.138;AA=A|||;VT=SNP
8	111344721	rs11993662	G	C	100	PASS	AC=1247;AF=0.249002;AN=5008;NS=2504;DP=18806;EAS_AF=0.1429;AMR_AF=0.2723;AFR_AF=0.3192;EUR_AF=0.165;SAS_AF=0.3333;AA=G|||;VT=SNP
8	111346551	rs78076069	T	C	100	PASS	AC=685;AF=0.136781;AN=5008;NS=2504;DP=16209;EAS_AF=0.2292;AMR_AF=0.0677;AFR_AF=0.1604;EUR_AF=0.0586;SAS_AF=0.1391;AA=C|||;VT=SNP
8	111347950	rs1357569	A	C	100	PASS	AC=1078;AF=0.215256;AN=5008;NS=2504;DP=15337;EAS_AF=0.1419;AMR_AF=0.268;AFR_AF=0.2201;EUR_AF=0.164;SAS_AF=0.2996;AA=A|||;VT=SNP
8	111348424	rs57281342	G	A	100	PASS	AC=684;AF=0.136581;AN=5008;NS=2504;DP=14823;EAS_AF=0.2282;AMR_AF=0.0677;AFR_AF=0.1604;EUR_AF=0.0586;SAS_AF=0.1391;AA=A|||;VT=SNP
8	111350291	rs4620261	C	T	100	PASS	AC=1061;AF=0.211861;AN=5008;NS=2504;DP=17502;EAS_AF=0.131;AMR_AF=0.2666;AFR_AF=0.2201;EUR_AF=0.164;SAS_AF=0.2945;AA=C|||;VT=SNP
8	111351616	rs16880620	A	G	100	PASS	AC=689;AF=0.13758;AN=5008;NS=2504;DP=13691;EAS_AF=0.2292;AMR_AF=0.0677;AFR_AF=0.1634;EUR_AF=0.0586;SAS_AF=0.1391;AA=G|||;VT=SNP
8	111353362	rs62528113	T	G	100	PASS	AC=688;AF=0.13738;AN=5008;NS=2504;DP=13530;EAS_AF=0.2292;AMR_AF=0.0677;AFR_AF=0.1634;EUR_AF=0.0577;SAS_AF=0.1391;AA=G|||;VT=SNP
8	111353512	rs58466321	T	C	100	PASS	AC=1669;AF=0.333267;AN=5008;NS=2504;DP=15507;EAS_AF=0.2321;AMR_AF=0.1383;AFR_AF=0.7761;EUR_AF=0.0825;SAS_AF=0.2352;AA=t|||;VT=SNP
8	111354354	rs62528115	A	C	100	PASS	AC=679;AF=0.135583;AN=5008;NS=2504;DP=18958;EAS_AF=0.2282;AMR_AF=0.0677;AFR_AF=0.1581;EUR_AF=0.0577;SAS_AF=0.138;AA=A|||;VT=SNP
8	111356059	rs16880622	T	A	100	PASS	AC=689;AF=0.13758;AN=5008;NS=2504;DP=18039;EAS_AF=0.2282;AMR_AF=0.0677;AFR_AF=0.1641;EUR_AF=0.0577;SAS_AF=0.1401;AA=A|||;VT=SNP
8	111356571	rs62528117	T	C	100	PASS	AC=115;AF=0.0229633;AN=5008;NS=2504;DP=17190;EAS_AF=0.0218;AMR_AF=0.0288;AFR_AF=0.0068;EUR_AF=0.0338;SAS_AF=0.0307;AA=T|||;VT=SNP
8	111357287	rs62528118	T	C	100	PASS	AC=681;AF=0.135982;AN=5008;NS=2504;DP=15508;EAS_AF=0.2292;AMR_AF=0.0677;AFR_AF=0.1589;EUR_AF=0.0577;SAS_AF=0.138;AA=T|||;VT=SNP
8	111357602	rs10955538	G	A	100	PASS	AC=682;AF=0.136182;AN=5008;NS=2504;DP=16133;EAS_AF=0.2292;AMR_AF=0.0677;AFR_AF=0.1596;EUR_AF=0.0577;SAS_AF=0.138;AA=G|||;VT=SNP
8	111361354	rs74491052	C	G	100	PASS	AC=691;AF=0.137979;AN=5008;NS=2504;DP=16928;EAS_AF=0.2351;AMR_AF=0.0735;AFR_AF=0.1596;EUR_AF=0.0577;SAS_AF=0.137;AA=C|||;VT=SNP
8	111362541	rs10505144	G	A	100	PASS	AC=691;AF=0.137979;AN=5008;NS=2504;DP=18719;EAS_AF=0.2331;AMR_AF=0.0735;AFR_AF=0.1604;EUR_AF=0.0577;SAS_AF=0.138;AA=G|||;VT=SNP
8	111362625	rs77036881	G	T	100	PASS	AC=695;AF=0.138778;AN=5008;NS=2504;DP=17169;EAS_AF=0.2361;AMR_AF=0.0735;AFR_AF=0.1611;EUR_AF=0.0577;SAS_AF=0.138;AA=G|||;VT=SNP
8	111362639	rs62528119	A	G	100	PASS	AC=695;AF=0.138778;AN=5008;NS=2504;DP=17553;EAS_AF=0.2361;AMR_AF=0.0735;AFR_AF=0.1611;EUR_AF=0.0577;SAS_AF=0.138;AA=A|||;VT=SNP
8	111362958	rs16880631	T	G	100	PASS	AC=1090;AF=0.217652;AN=5008;NS=2504;DP=16490;EAS_AF=0.2361;AMR_AF=0.1052;AFR_AF=0.4433;EUR_AF=0.0577;SAS_AF=0.138;AA=G|||;VT=SNP
8	111363180	rs62528120	G	C	100	PASS	AC=1090;AF=0.217652;AN=5008;NS=2504;DP=16206;EAS_AF=0.2361;AMR_AF=0.1052;AFR_AF=0.4433;EUR_AF=0.0577;SAS_AF=0.138;AA=C|||;VT=SNP
8	111368325	rs16880637	A	G	100	PASS	AC=694;AF=0.138578;AN=5008;NS=2504;DP=18423;EAS_AF=0.2361;AMR_AF=0.0735;AFR_AF=0.1619;EUR_AF=0.0567;SAS_AF=0.137;AA=A|||;VT=SNP
8	111370022	rs78794642	G	T	100	PASS	AC=410;AF=0.081869;AN=5008;NS=2504;DP=19050;EAS_AF=0.2093;AMR_AF=0.0303;AFR_AF=0.0371;EUR_AF=0.0249;SAS_AF=0.1063;AA=G|||;VT=SNP
8	111370912	rs16880640	A	G	100	PASS	AC=693;AF=0.138379;AN=5008;NS=2504;DP=17964;EAS_AF=0.2351;AMR_AF=0.0735;AFR_AF=0.1619;EUR_AF=0.0567;SAS_AF=0.137;AA=A|||;VT=SNP
8	111371280	rs62528121	A	G	100	PASS	AC=1132;AF=0.226038;AN=5008;NS=2504;DP=17034;EAS_AF=0.2351;AMR_AF=0.1081;AFR_AF=0.4728;EUR_AF=0.0606;SAS_AF=0.137;AA=G|||;VT=SNP
8	111372286	rs16880647	G	A	100	PASS	AC=691;AF=0.137979;AN=5008;NS=2504;DP=16351;EAS_AF=0.2341;AMR_AF=0.0735;AFR_AF=0.1619;EUR_AF=0.0567;SAS_AF=0.136;AA=G|||;VT=SNP
8	111372317	rs77233159	T	C	100	PASS	AC=371;AF=0.0740815;AN=5008;NS=2504;DP=16851;EAS_AF=0.2103;AMR_AF=0.0303;AFR_AF=0.0076;EUR_AF=0.0239;SAS_AF=0.1063;AA=T|||;VT=SNP
8	111373150	rs1403841	C	T	100	PASS	AC=689;AF=0.13758;AN=5008;NS=2504;DP=13904;EAS_AF=0.2331;AMR_AF=0.0735;AFR_AF=0.1611;EUR_AF=0.0567;SAS_AF=0.136;AA=C|||;VT=SNP
8	111373702	rs3946441	T	C	100	PASS	AC=280;AF=0.0559105;AN=5008;NS=2504;DP=17198;EAS_AF=0.0238;AMR_AF=0.0432;AFR_AF=0.1241;EUR_AF=0.0328;SAS_AF=0.0297;AA=T|||;VT=SNP
8	111373775	rs2140474	G	A	100	PASS	AC=704;AF=0.140575;AN=5008;NS=2504;DP=17040;EAS_AF=0.2331;AMR_AF=0.0749;AFR_AF=0.1679;EUR_AF=0.0606;SAS_AF=0.137;AA=A|||;VT=SNP
8	111374930	rs16880651	C	G	100	PASS	AC=703;AF=0.140375;AN=5008;NS=2504;DP=17904;EAS_AF=0.2331;AMR_AF=0.0749;AFR_AF=0.1679;EUR_AF=0.0606;SAS_AF=0.136;AA=G|||;VT=SNP
8	111377089	rs16880653	G	T	100	PASS	AC=1130;AF=0.225639;AN=5008;NS=2504;DP=17104;EAS_AF=0.2331;AMR_AF=0.1081;AFR_AF=0.472;EUR_AF=0.0606;SAS_AF=0.138;AA=T|||;VT=SNP
8	111377652	rs16880657	A	G	100	PASS	AC=693;AF=0.138379;AN=5008;NS=2504;DP=18444;EAS_AF=0.2351;AMR_AF=0.0735;AFR_AF=0.1619;EUR_AF=0.0567;SAS_AF=0.137;AA=A|||;VT=SNP
8	111377907	rs7826156	G	T	100	PASS	AC=1634;AF=0.326278;AN=5008;NS=2504;DP=18211;EAS_AF=0.2351;AMR_AF=0.1326;AFR_AF=0.7504;EUR_AF=0.0815;SAS_AF=0.2362;AA=T|||;VT=SNP
8	111380551	rs6469303	G	A	100	PASS	AC=1198;AF=0.239217;AN=5008;NS=2504;DP=16925;EAS_AF=0.2331;AMR_AF=0.1124;AFR_AF=0.5227;EUR_AF=0.0606;SAS_AF=0.136;AA=A|||;VT=SNP
8	111381928	rs6999908	A	G	100	PASS	AC=692;AF=0.138179;AN=5008;NS=2504;DP=11319;EAS_AF=0.2331;AMR_AF=0.0735;AFR_AF=0.1619;EUR_AF=0.0577;SAS_AF=0.137;AA=A|||;VT=SNP
8	111384216	rs16880663	A	T	100	PASS	AC=692;AF=0.138179;AN=5008;NS=2504;DP=13027;EAS_AF=0.2341;AMR_AF=0.0735;AFR_AF=0.1619;EUR_AF=0.0567;SAS_AF=0.137;AA=T|||;VT=SNP
8	111388796	rs62528150	G	A	100	PASS	AC=691;AF=0.137979;AN=5008;NS=2504;DP=14830;EAS_AF=0.2331;AMR_AF=0.0735;AFR_AF=0.1619;EUR_AF=0.0567;SAS_AF=0.137;AA=G|||;VT=SNP
8	111389986	rs62528151	A	G	100	PASS	AC=1130;AF=0.225639;AN=5008;NS=2504;DP=15060;EAS_AF=0.2341;AMR_AF=0.1081;AFR_AF=0.4713;EUR_AF=0.0606;SAS_AF=0.138;AA=G|||;VT=SNP
8	111390024	rs62528152	C	T	100	PASS	AC=692;AF=0.138179;AN=5008;NS=2504;DP=14491;EAS_AF=0.2341;AMR_AF=0.0735;AFR_AF=0.1619;EUR_AF=0.0567;SAS_AF=0.137;AA=C|||;VT=SNP
8	111390087	rs78612002	G	A	100	PASS	AC=692;AF=0.138179;AN=5008;NS=2504;DP=12699;EAS_AF=0.2341;AMR_AF=0.0735;AFR_AF=0.1619;EUR_AF=0.0567;SAS_AF=0.137;AA=G|||;VT=SNP
8	111393997	rs58205480	T	C	100	PASS	AC=692;AF=0.138179;AN=5008;NS=2504;DP=15948;EAS_AF=0.2341;AMR_AF=0.0735;AFR_AF=0.1619;EUR_AF=0.0567;SAS_AF=0.137;AA=T|||;VT=SNP
8	111394921	rs62528154	T	C	100	PASS	AC=692;AF=0.138179;AN=5008;NS=2504;DP=14285;EAS_AF=0.2341;AMR_AF=0.0735;AFR_AF=0.1619;EUR_AF=0.0567;SAS_AF=0.137;AA=C|||;VT=SNP
8	111397557	rs62528156	T	C	100	PASS	AC=692;AF=0.138179;AN=5008;NS=2504;DP=15720;EAS_AF=0.2341;AMR_AF=0.0735;AFR_AF=0.1619;EUR_AF=0.0567;SAS_AF=0.137;AA=T|||;VT=SNP
8	111398012	rs62528157	T	C	100	PASS	AC=691;AF=0.137979;AN=5008;NS=2504;DP=20106;EAS_AF=0.2341;AMR_AF=0.0735;AFR_AF=0.1619;EUR_AF=0.0567;SAS_AF=0.136;AA=C|||;VT=SNP
8	111399452	rs7837232	T	C	100	PASS	AC=692;AF=0.138179;AN=5008;NS=2504;DP=17790;EAS_AF=0.2341;AMR_AF=0.0735;AFR_AF=0.1619;EUR_AF=0.0567;SAS_AF=0.137;AA=C|||;VT=SNP
8	111400133	rs79873815	T	G	100	PASS	AC=692;AF=0.138179;AN=5008;NS=2504;DP=14387;EAS_AF=0.2341;AMR_AF=0.0735;AFR_AF=0.1619;EUR_AF=0.0567;SAS_AF=0.137;AA=T|||;VT=SNP
8	111400963	rs62528159	T	C	100	PASS	AC=692;AF=0.138179;AN=5008;NS=2504;DP=18730;EAS_AF=0.2341;AMR_AF=0.0735;AFR_AF=0.1619;EUR_AF=0.0567;SAS_AF=0.137;AA=T|||;VT=SNP
8	111402582	rs62529161	C	T	100	PASS	AC=692;AF=0.138179;AN=5008;NS=2504;DP=18129;EAS_AF=0.2341;AMR_AF=0.0735;AFR_AF=0.1619;EUR_AF=0.0567;SAS_AF=0.137;AA=C|||;VT=SNP
8	111404701	rs62529162	A	T	100	PASS	AC=691;AF=0.137979;AN=5008;NS=2504;DP=12866;EAS_AF=0.2331;AMR_AF=0.0735;AFR_AF=0.1619;EUR_AF=0.0567;SAS_AF=0.137;AA=A|||;VT=SNP
8	111404930	rs6990600	C	T	100	PASS	AC=691;AF=0.137979;AN=5008;NS=2504;DP=13094;EAS_AF=0.2331;AMR_AF=0.0735;AFR_AF=0.1619;EUR_AF=0.0567;SAS_AF=0.137;AA=C|||;VT=SNP
8	111406290	rs62529164	G	A	100	PASS	AC=691;AF=0.137979;AN=5008;NS=2504;DP=18036;EAS_AF=0.2331;AMR_AF=0.0735;AFR_AF=0.1619;EUR_AF=0.0567;SAS_AF=0.137;AA=G|||;VT=SNP
8	111406321	rs62529165	C	T	100	PASS	AC=691;AF=0.137979;AN=5008;NS=2504;DP=18777;EAS_AF=0.2331;AMR_AF=0.0735;AFR_AF=0.1619;EUR_AF=0.0567;SAS_AF=0.137;AA=c|||;VT=SNP
8	111406569	rs62529166	T	C	100	PASS	AC=693;AF=0.138379;AN=5008;NS=2504;DP=17403;EAS_AF=0.2341;AMR_AF=0.0735;AFR_AF=0.1619;EUR_AF=0.0567;SAS_AF=0.138;AA=T|||;VT=SNP
8	111406605	rs62529167	C	G	100	PASS	AC=691;AF=0.137979;AN=5008;NS=2504;DP=17186;EAS_AF=0.2331;AMR_AF=0.0735;AFR_AF=0.1619;EUR_AF=0.0567;SAS_AF=0.137;AA=T|||;VT=SNP
8	111407109	rs78937232	C	A	100	PASS	AC=691;AF=0.137979;AN=5008;NS=2504;DP=17974;EAS_AF=0.2331;AMR_AF=0.0735;AFR_AF=0.1619;EUR_AF=0.0567;SAS_AF=0.137;AA=C|||;VT=SNP
8	111407984	rs58473544	A	G	100	PASS	AC=1782;AF=0.355831;AN=5008;NS=2504;DP=14205;EAS_AF=0.2361;AMR_AF=0.1412;AFR_AF=0.8555;EUR_AF=0.0835;SAS_AF=0.2362;AA=G|||;VT=SNP
8	111409697	rs62529169	A	C	100	PASS	AC=692;AF=0.138179;AN=5008;NS=2504;DP=17996;EAS_AF=0.2341;AMR_AF=0.0735;AFR_AF=0.1619;EUR_AF=0.0567;SAS_AF=0.137;AA=C|||;VT=SNP
8	111411137	rs62529170	T	A	100	PASS	AC=692;AF=0.138179;AN=5008;NS=2504;DP=16608;EAS_AF=0.2341;AMR_AF=0.0735;AFR_AF=0.1619;EUR_AF=0.0567;SAS_AF=0.137;AA=A|||;VT=SNP
8	111411250	rs62529171	C	T	100	PASS	AC=692;AF=0.138179;AN=5008;NS=2504;DP=9123;EAS_AF=0.2341;AMR_AF=0.0735;AFR_AF=0.1619;EUR_AF=0.0567;SAS_AF=0.137;AA=T|||;VT=SNP
8	111412688	rs62529172	T	G	100	PASS	AC=693;AF=0.138379;AN=5008;NS=2504;DP=12411;EAS_AF=0.2341;AMR_AF=0.0735;AFR_AF=0.1619;EUR_AF=0.0567;SAS_AF=0.138;AA=G|||;VT=SNP
8	111413883	rs57705832	G	A	100	PASS	AC=693;AF=0.138379;AN=5008;NS=2504;DP=18355;EAS_AF=0.2321;AMR_AF=0.0749;AFR_AF=0.1634;EUR_AF=0.0577;SAS_AF=0.136;AA=G|||;VT=SNP
8	111415902	rs62529174	T	A	100	PASS	AC=691;AF=0.137979;AN=5008;NS=2504;DP=15750;EAS_AF=0.2321;AMR_AF=0.0749;AFR_AF=0.1626;EUR_AF=0.0567;SAS_AF=0.136;AA=T|||;VT=SNP
8	111416091	rs4523225	A	T	100	PASS	AC=970;AF=0.19369;AN=5008;NS=2504;DP=15795;EAS_AF=0.0843;AMR_AF=0.0937;AFR_AF=0.4735;EUR_AF=0.0606;SAS_AF=0.136;AA=T|||;VT=SNP
8	111416743	rs79425976	A	C	100	PASS	AC=206;AF=0.0411342;AN=5008;NS=2504;DP=16290;EAS_AF=0.0605;AMR_AF=0.0159;AFR_AF=0.0045;EUR_AF=0.0239;SAS_AF=0.1063;AA=A|||;VT=SNP
8	111417139	rs16880680	G	A	100	PASS	AC=535;AF=0.106829;AN=5008;NS=2504;DP=17712;EAS_AF=0.0843;AMR_AF=0.0605;AFR_AF=0.1649;EUR_AF=0.0567;SAS_AF=0.136;AA=A|||;VT=SNP
8	111418235	rs62529175	T	G	100	PASS	AC=693;AF=0.138379;AN=5008;NS=2504;DP=14429;EAS_AF=0.2341;AMR_AF=0.0749;AFR_AF=0.1626;EUR_AF=0.0567;SAS_AF=0.136;AA=T|||;VT=SNP
8	111418573	rs75622982	G	A	100	PASS	AC=532;AF=0.10623;AN=5008;NS=2504;DP=13032;EAS_AF=0.0843;AMR_AF=0.0605;AFR_AF=0.1626;EUR_AF=0.0567;SAS_AF=0.136;AA=G|||;VT=SNP
8	111419529	rs17840659	A	G	100	PASS	AC=1622;AF=0.323882;AN=5008;NS=2504;DP=12571;EAS_AF=0.0863;AMR_AF=0.1282;AFR_AF=0.8593;EUR_AF=0.0805;SAS_AF=0.2342;AA=G|||;VT=SNP
8	111420053	rs75573675	G	T	100	PASS	AC=532;AF=0.10623;AN=5008;NS=2504;DP=15511;EAS_AF=0.0843;AMR_AF=0.0605;AFR_AF=0.1626;EUR_AF=0.0567;SAS_AF=0.136;AA=T|||;VT=SNP
8	111420754	rs16880683	T	A	100	PASS	AC=532;AF=0.10623;AN=5008;NS=2504;DP=16111;EAS_AF=0.0843;AMR_AF=0.0605;AFR_AF=0.1626;EUR_AF=0.0567;SAS_AF=0.136;AA=T|||;VT=SNP
8	111421001	rs16880685	C	T	100	PASS	AC=532;AF=0.10623;AN=5008;NS=2504;DP=16875;EAS_AF=0.0843;AMR_AF=0.0605;AFR_AF=0.1626;EUR_AF=0.0567;SAS_AF=0.136;AA=T|||;VT=SNP
8	111422460	rs62529176	A	G	100	PASS	AC=692;AF=0.138179;AN=5008;NS=2504;DP=16673;EAS_AF=0.2331;AMR_AF=0.0749;AFR_AF=0.1626;EUR_AF=0.0567;SAS_AF=0.136;AA=A|||;VT=SNP
8	111423484	rs6993306	C	T	100	PASS	AC=696;AF=0.138978;AN=5008;NS=2504;DP=13674;EAS_AF=0.2331;AMR_AF=0.0749;AFR_AF=0.1641;EUR_AF=0.0577;SAS_AF=0.137;AA=T|||;VT=SNP
8	111423515	rs6993587	G	C	100	PASS	AC=696;AF=0.138978;AN=5008;NS=2504;DP=13539;EAS_AF=0.2331;AMR_AF=0.0749;AFR_AF=0.1641;EUR_AF=0.0577;SAS_AF=0.137;AA=G|||;VT=SNP
8	111423565	rs6993451	C	G	100	PASS	AC=696;AF=0.138978;AN=5008;NS=2504;DP=14150;EAS_AF=0.2331;AMR_AF=0.0749;AFR_AF=0.1641;EUR_AF=0.0577;SAS_AF=0.137;AA=C|||;VT=SNP
8	111424401	rs4543520	C	A	100	PASS	AC=694;AF=0.138578;AN=5008;NS=2504;DP=14506;EAS_AF=0.2331;AMR_AF=0.0749;AFR_AF=0.1641;EUR_AF=0.0567;SAS_AF=0.136;AA=C|||;VT=SNP
8	111424417	rs4595100	A	G	100	PASS	AC=694;AF=0.138578;AN=5008;NS=2504;DP=14481;EAS_AF=0.2331;AMR_AF=0.0749;AFR_AF=0.1641;EUR_AF=0.0567;SAS_AF=0.136;AA=A|||;VT=SNP
8	111428553	rs7814046	C	A	100	PASS	AC=1546;AF=0.308706;AN=5008;NS=2504;DP=14283;EAS_AF=0.0853;AMR_AF=0.1239;AFR_AF=0.8026;EUR_AF=0.0865;SAS_AF=0.2311;AA=C|||;VT=SNP
8	111432405	rs4500059	T	C	100	PASS	AC=1755;AF=0.350439;AN=5008;NS=2504;DP=18142;EAS_AF=0.2351;AMR_AF=0.1398;AFR_AF=0.8366;EUR_AF=0.0865;SAS_AF=0.2331;AA=C|||;VT=SNP
8	111433308	rs62529178	G	A	100	PASS	AC=641;AF=0.127995;AN=5008;NS=2504;DP=15344;EAS_AF=0.0833;AMR_AF=0.0648;AFR_AF=0.2398;EUR_AF=0.0626;SAS_AF=0.135;AA=G|||;VT=SNP
8	111438655	rs7008113	G	A	100	PASS	AC=1891;AF=0.377596;AN=5008;NS=2504;DP=14306;EAS_AF=0.0863;AMR_AF=0.1758;AFR_AF=0.9425;EUR_AF=0.1789;SAS_AF=0.2618;AA=A|||;VT=SNP
8	111438792	rs7008289	G	A	100	PASS	AC=1588;AF=0.317093;AN=5008;NS=2504;DP=15294;EAS_AF=0.0873;AMR_AF=0.1254;AFR_AF=0.8321;EUR_AF=0.0865;SAS_AF=0.2311;AA=A|||;VT=SNP
8	111442473	rs78072813	G	T	100	PASS	AC=802;AF=0.160144;AN=5008;NS=2504;DP=17889;EAS_AF=0.2341;AMR_AF=0.0793;AFR_AF=0.239;EUR_AF=0.0626;SAS_AF=0.135;AA=G|||;VT=SNP
8	111442800	rs62526779	C	A	100	PASS	AC=106;AF=0.0211661;AN=5008;NS=2504;DP=21492;EAS_AF=0.0228;AMR_AF=0.0288;AFR_AF=0.0015;EUR_AF=0.0318;SAS_AF=0.0297;AA=C|||;VT=SNP
8	111443742	rs7006695	G	T	100	PASS	AC=1568;AF=0.313099;AN=5008;NS=2504;DP=12583;EAS_AF=0.0694;AMR_AF=0.1254;AFR_AF=0.8306;EUR_AF=0.0865;SAS_AF=0.2311;AA=G|||;VT=SNP
8	111444455	rs6469308	T	C	100	PASS	AC=807;AF=0.161142;AN=5008;NS=2504;DP=18841;EAS_AF=0.2173;AMR_AF=0.0821;AFR_AF=0.2511;EUR_AF=0.0666;SAS_AF=0.135;AA=T|||;VT=SNP
8	111448427	rs4552876	A	C	100	PASS	AC=1768;AF=0.353035;AN=5008;NS=2504;DP=18913;EAS_AF=0.2192;AMR_AF=0.1455;AFR_AF=0.8555;EUR_AF=0.0865;SAS_AF=0.2331;AA=C|||;VT=SNP
8	111453025	rs76860489	G	A	100	PASS	AC=621;AF=0.124002;AN=5008;NS=2504;DP=15851;EAS_AF=0.0665;AMR_AF=0.0648;AFR_AF=0.2383;EUR_AF=0.0626;SAS_AF=0.1339;AA=G|||;VT=SNP
8	111454903	rs62526780	T	A	100	PASS	AC=79;AF=0.0157748;AN=5008;NS=2504;DP=15335;EAS_AF=0.003;AMR_AF=0.0288;AFR_AF=0.0008;EUR_AF=0.0328;SAS_AF=0.0225;AA=T|||;VT=SNP
8	111455605	rs16880715	G	T	100	PASS	AC=1575;AF=0.314497;AN=5008;NS=2504;DP=17868;EAS_AF=0.0675;AMR_AF=0.1282;AFR_AF=0.8366;EUR_AF=0.0865;SAS_AF=0.2301;AA=T|||;VT=SNP
8	111456806	rs10046631	C	A	100	PASS	AC=1858;AF=0.371006;AN=5008;NS=2504;DP=15250;EAS_AF=0.2083;AMR_AF=0.1729;AFR_AF=0.8419;EUR_AF=0.1809;SAS_AF=0.2382;AA=A|||;VT=SNP
8	111457175	rs12542501	G	A	100	PASS	AC=754;AF=0.150559;AN=5008;NS=2504;DP=20052;EAS_AF=0.0843;AMR_AF=0.1398;AFR_AF=0.1906;EUR_AF=0.1491;SAS_AF=0.1738;AA=G|||;VT=SNP
8	111458665	rs17390371	C	A	100	PASS	AC=376;AF=0.0750799;AN=5008;NS=2504;DP=12086;EAS_AF=0.003;AMR_AF=0.1542;AFR_AF=0.0038;EUR_AF=0.1769;SAS_AF=0.0849;AA=C|||;VT=SNP
8	111460027	rs10106136	A	T	100	PASS	AC=945;AF=0.188698;AN=5008;NS=2504;DP=14971;EAS_AF=0.0942;AMR_AF=0.1758;AFR_AF=0.3033;EUR_AF=0.161;SAS_AF=0.1687;AA=A|||;VT=SNP
8	111462136	rs4487731	G	A	100	PASS	AC=1966;AF=0.392572;AN=5008;NS=2504;DP=16754;EAS_AF=0.0923;AMR_AF=0.2738;AFR_AF=0.8676;EUR_AF=0.2525;SAS_AF=0.2883;AA=A|||;VT=SNP
8	111465950	rs6995709	C	T	100	PASS	AC=2135;AF=0.426318;AN=5008;NS=2504;DP=16475;EAS_AF=0.0952;AMR_AF=0.2983;AFR_AF=0.8949;EUR_AF=0.3429;SAS_AF=0.3108;AA=T|||;VT=SNP
8	111468172	rs10103911	T	C	100	PASS	AC=953;AF=0.190296;AN=5008;NS=2504;DP=12147;EAS_AF=0.0913;AMR_AF=0.1787;AFR_AF=0.3109;EUR_AF=0.16;SAS_AF=0.1687;AA=C|||;VT=SNP
8	111470045	rs4496942	T	C	100	PASS	AC=2198;AF=0.438898;AN=5008;NS=2504;DP=18786;EAS_AF=0.0972;AMR_AF=0.3012;AFR_AF=0.9372;EUR_AF=0.3459;SAS_AF=0.3108;AA=C|||;VT=SNP
8	111471166	rs62526783	G	A	100	PASS	AC=1100;AF=0.219649;AN=5008;NS=2504;DP=16739;EAS_AF=0.1855;AMR_AF=0.1888;AFR_AF=0.298;EUR_AF=0.1968;SAS_AF=0.1943;AA=G|||;VT=SNP
8	111472014	rs36043959	G	A	100	PASS	AC=1094;AF=0.21845;AN=5008;NS=2504;DP=16464;EAS_AF=0.1855;AMR_AF=0.1844;AFR_AF=0.3003;EUR_AF=0.1918;SAS_AF=0.1933;AA=G|||;VT=SNP
8	111476291	rs7815044	A	G	100	PASS	AC=2295;AF=0.458267;AN=5008;NS=2504;DP=13702;EAS_AF=0.1905;AMR_AF=0.3084;AFR_AF=0.8979;EUR_AF=0.3708;SAS_AF=0.3364;AA=G|||;VT=SNP
8	111476741	rs7815859	C	A	100	PASS	AC=978;AF=0.195288;AN=5008;NS=2504;DP=945;EAS_AF=0.1855;AMR_AF=0.1758;AFR_AF=0.2163;EUR_AF=0.1918;SAS_AF=0.1943;AA=C|||;VT=SNP
8	111477134	rs7838140	T	C	100	PASS	AC=2296;AF=0.458466;AN=5008;NS=2504;DP=15582;EAS_AF=0.1895;AMR_AF=0.3084;AFR_AF=0.8994;EUR_AF=0.3708;SAS_AF=0.3364;AA=C|||;VT=SNP
8	111478321	rs13267290	A	C	100	PASS	AC=987;AF=0.197085;AN=5008;NS=2504;DP=17647;EAS_AF=0.1865;AMR_AF=0.1772;AFR_AF=0.2216;EUR_AF=0.1918;SAS_AF=0.1943;AA=A|||;VT=SNP
8	111483782	rs34137090	G	T	100	PASS	AC=976;AF=0.194888;AN=5008;NS=2504;DP=15749;EAS_AF=0.1835;AMR_AF=0.1758;AFR_AF=0.2163;EUR_AF=0.1918;SAS_AF=0.1943;AA=G|||;VT=SNP
8	111485761	rs36068923	A	G	100	PASS	AC=1039;AF=0.207468;AN=5008;NS=2504;DP=22485;EAS_AF=0.1895;AMR_AF=0.183;AFR_AF=0.2557;EUR_AF=0.1918;SAS_AF=0.1943;AA=A|||;VT=SNP
8	111486909	rs71526757	T	G	100	PASS	AC=128;AF=0.0255591;AN=5008;NS=2504;DP=14727;EAS_AF=0.002;AMR_AF=0.0677;AFR_AF=0.0053;EUR_AF=0.0467;SAS_AF=0.0256;AA=T|||;VT=SNP
8	111487292	rs4621780	G	A	100	PASS	AC=1887;AF=0.376797;AN=5008;NS=2504;DP=14310;EAS_AF=0.1845;AMR_AF=0.2637;AFR_AF=0.7035;EUR_AF=0.2793;SAS_AF=0.3139;AA=A|||;VT=SNP
8	111487468	rs4642619	T	A	100	PASS	AC=985;AF=0.196685;AN=5008;NS=2504;DP=14495;EAS_AF=0.1835;AMR_AF=0.1801;AFR_AF=0.2216;EUR_AF=0.1918;SAS_AF=0.1933;AA=T|||;VT=SNP
8	111489302	rs34183176	A	G	100	PASS	AC=1104;AF=0.220447;AN=5008;NS=2504;DP=17774;EAS_AF=0.1895;AMR_AF=0.1873;AFR_AF=0.3033;EUR_AF=0.1918;SAS_AF=0.1933;AA=A|||;VT=SNP
8	111489464	rs72673002	A	T	100	PASS	AC=280;AF=0.0559105;AN=5008;NS=2504;DP=18262;EAS_AF=0.0139;AMR_AF=0.0735;AFR_AF=0.0061;EUR_AF=0.1282;SAS_AF=0.0798;AA=A|||;VT=SNP
8	111489800	rs4404887	G	A	100	PASS	AC=2132;AF=0.425719;AN=5008;NS=2504;DP=15684;EAS_AF=0.1895;AMR_AF=0.2853;AFR_AF=0.8714;EUR_AF=0.2823;SAS_AF=0.3139;AA=A|||;VT=SNP
8	111493397	rs10092632	T	C	100	PASS	AC=2069;AF=0.413139;AN=5008;NS=2504;DP=15449;EAS_AF=0.1875;AMR_AF=0.2867;AFR_AF=0.7443;EUR_AF=0.3668;SAS_AF=0.3354;AA=N|||;VT=SNP
8	111493605	rs10092899	T	C	100	PASS	AC=2351;AF=0.469449;AN=5008;NS=2504;DP=14147;EAS_AF=0.1875;AMR_AF=0.3112;AFR_AF=0.9387;EUR_AF=0.3748;SAS_AF=0.3354;AA=C|||;VT=SNP
8	111495249	rs7002308	C	T	100	PASS	AC=896;AF=0.178914;AN=5008;NS=2504;DP=18458;EAS_AF=0.1825;AMR_AF=0.1729;AFR_AF=0.1611;EUR_AF=0.1909;SAS_AF=0.1912;AA=C|||;VT=SNP
8	111495677	rs7002942	C	A	100	PASS	AC=896;AF=0.178914;AN=5008;NS=2504;DP=17858;EAS_AF=0.1845;AMR_AF=0.1729;AFR_AF=0.1611;EUR_AF=0.1918;SAS_AF=0.1881;AA=C|||;VT=SNP
8	111496660	rs71526759	C	T	100	PASS	AC=126;AF=0.0251597;AN=5008;NS=2504;DP=15285;EAS_AF=0.002;AMR_AF=0.0648;AFR_AF=0.0053;EUR_AF=0.0467;SAS_AF=0.0256;AA=C|||;VT=SNP
8	111498025	rs7018126	G	T	100	PASS	AC=1880;AF=0.375399;AN=5008;NS=2504;DP=20118;EAS_AF=0.1865;AMR_AF=0.2608;AFR_AF=0.702;EUR_AF=0.2793;SAS_AF=0.3088;AA=T|||;VT=SNP
8	111498521	rs4735157	A	G	100	PASS	AC=1908;AF=0.38099;AN=5008;NS=2504;DP=19624;EAS_AF=0.1905;AMR_AF=0.2651;AFR_AF=0.7148;EUR_AF=0.2793;SAS_AF=0.3129;AA=G|||;VT=SNP
8	111499725	rs6986210	A	G	100	PASS	AC=1103;AF=0.220248;AN=5008;NS=2504;DP=16759;EAS_AF=0.1895;AMR_AF=0.1873;AFR_AF=0.3033;EUR_AF=0.1918;SAS_AF=0.1922;AA=a|||;VT=SNP
8	111501541	rs4439097	A	C	100	PASS	AC=2399;AF=0.479034;AN=5008;NS=2504;DP=17598;EAS_AF=0.1905;AMR_AF=0.3184;AFR_AF=0.9697;EUR_AF=0.3748;SAS_AF=0.3344;AA=C|||;VT=SNP
8	111505925	rs6994168	C	G	100	PASS	AC=1094;AF=0.21845;AN=5008;NS=2504;DP=19738;EAS_AF=0.002;AMR_AF=0.1167;AFR_AF=0.5234;EUR_AF=0.2018;SAS_AF=0.1186;AA=a|||;VT=SNP
8	111506565	rs6995307	C	G	100	PASS	AC=982;AF=0.196086;AN=5008;NS=2504;DP=15113;EAS_AF=0.1845;AMR_AF=0.1801;AFR_AF=0.2194;EUR_AF=0.1918;SAS_AF=0.1922;AA=C|||;VT=SNP
8	111506979	rs6999792	C	A	100	PASS	AC=968;AF=0.193291;AN=5008;NS=2504;DP=17098;EAS_AF=0.1845;AMR_AF=0.1758;AFR_AF=0.2141;EUR_AF=0.1918;SAS_AF=0.1881;AA=C|||;VT=SNP
8	111509813	rs13264567	A	G	100	PASS	AC=2072;AF=0.413738;AN=5008;NS=2504;DP=20134;EAS_AF=0.1885;AMR_AF=0.2896;AFR_AF=0.7451;EUR_AF=0.3668;SAS_AF=0.3344;AA=G|||;VT=SNP
8	111510799	rs10096710	C	T	100	PASS	AC=1003;AF=0.20028;AN=5008;NS=2504;DP=20576;EAS_AF=0.1825;AMR_AF=0.1772;AFR_AF=0.2405;EUR_AF=0.1918;SAS_AF=0.1892;AA=C|||;VT=SNP
8	111511043	rs35355486	G	C	100	PASS	AC=969;AF=0.19349;AN=5008;NS=2504;DP=18018;EAS_AF=0.1855;AMR_AF=0.1758;AFR_AF=0.2133;EUR_AF=0.1918;SAS_AF=0.1892;AA=G|||;VT=SNP
8	111511123	rs6983428	C	T	100	PASS	AC=2281;AF=0.455471;AN=5008;NS=2504;DP=19045;EAS_AF=0.1835;AMR_AF=0.3069;AFR_AF=0.8971;EUR_AF=0.3708;SAS_AF=0.3313;AA=T|||;VT=SNP
8	111512136	rs9297433	A	G	100	PASS	AC=2436;AF=0.486422;AN=5008;NS=2504;DP=11757;EAS_AF=0.2173;AMR_AF=0.3141;AFR_AF=0.9395;EUR_AF=0.3738;SAS_AF=0.3896;AA=G|||;VT=SNP
8	111514248	rs7009218	A	G	100	PASS	AC=2296;AF=0.458466;AN=5008;NS=2504;DP=18201;EAS_AF=0.1935;AMR_AF=0.3098;AFR_AF=0.8956;EUR_AF=0.3698;SAS_AF=0.3374;AA=G|||;VT=SNP
8	111515424	rs34885613	G	A	100	PASS	AC=592;AF=0.118211;AN=5008;NS=2504;DP=13708;EAS_AF=0.1825;AMR_AF=0.1326;AFR_AF=0.0356;EUR_AF=0.1521;SAS_AF=0.1186;AA=A|||;VT=SNP
8	111515545	rs72674913	G	T	100	PASS	AC=592;AF=0.118211;AN=5008;NS=2504;DP=15897;EAS_AF=0.1399;AMR_AF=0.1686;AFR_AF=0.0061;EUR_AF=0.1372;SAS_AF=0.1922;AA=G|||;VT=SNP
8	111516517	rs10113806	T	C	100	PASS	AC=1089;AF=0.217452;AN=5008;NS=2504;DP=12918;EAS_AF=0.1925;AMR_AF=0.1931;AFR_AF=0.3086;EUR_AF=0.1899;SAS_AF=0.1656;AA=T|||;VT=SNP
8	111517635	rs35639161	T	G	100	PASS	AC=1088;AF=0.217252;AN=5008;NS=2504;DP=13721;EAS_AF=0.1925;AMR_AF=0.1945;AFR_AF=0.3071;EUR_AF=0.1899;SAS_AF=0.1656;AA=T|||;VT=SNP
8	111519450	rs6469310	T	C	100	PASS	AC=847;AF=0.169129;AN=5008;NS=2504;DP=19447;EAS_AF=0.1925;AMR_AF=0.1744;AFR_AF=0.1354;EUR_AF=0.1899;SAS_AF=0.1656;AA=T|||;VT=SNP
8	111519765	rs6469311	A	G	100	PASS	AC=1915;AF=0.382388;AN=5008;NS=2504;DP=14290;EAS_AF=0.1935;AMR_AF=0.2695;AFR_AF=0.7141;EUR_AF=0.2793;SAS_AF=0.3149;AA=G|||;VT=SNP
8	111519986	rs7832811	A	G	100	PASS	AC=1909;AF=0.38119;AN=5008;NS=2504;DP=11647;EAS_AF=0.1935;AMR_AF=0.2695;AFR_AF=0.7095;EUR_AF=0.2793;SAS_AF=0.3149;AA=G|||;VT=SNP
8	111520670	rs4439100	C	T	100	PASS	AC=1914;AF=0.382188;AN=5008;NS=2504;DP=15234;EAS_AF=0.1964;AMR_AF=0.2695;AFR_AF=0.7141;EUR_AF=0.2793;SAS_AF=0.3108;AA=T|||;VT=SNP
8	111521865	rs6985117	A	G	100	PASS	AC=1911;AF=0.381589;AN=5008;NS=2504;DP=13070;EAS_AF=0.1984;AMR_AF=0.2695;AFR_AF=0.708;EUR_AF=0.2793;SAS_AF=0.3139;AA=G|||;VT=SNP
8	111522124	rs4424233	A	G	100	PASS	AC=2143;AF=0.427915;AN=5008;NS=2504;DP=10040;EAS_AF=0.1984;AMR_AF=0.2853;AFR_AF=0.8707;EUR_AF=0.2833;SAS_AF=0.316;AA=G|||;VT=SNP
8	111522935	rs11985998	T	C	100	PASS	AC=2116;AF=0.422524;AN=5008;NS=2504;DP=16783;EAS_AF=0.1984;AMR_AF=0.281;AFR_AF=0.8585;EUR_AF=0.2793;SAS_AF=0.3119;AA=C|||;VT=SNP
8	111523924	rs13270567	A	G	100	PASS	AC=1085;AF=0.216653;AN=5008;NS=2504;DP=17150;EAS_AF=0.1974;AMR_AF=0.1916;AFR_AF=0.3018;EUR_AF=0.1899;SAS_AF=0.1667;AA=A|||;VT=SNP
8	111524864	rs7001495	C	T	100	PASS	AC=1901;AF=0.379593;AN=5008;NS=2504;DP=14724;EAS_AF=0.1984;AMR_AF=0.268;AFR_AF=0.7027;EUR_AF=0.2793;SAS_AF=0.3119;AA=T|||;VT=SNP
8	111530239	rs7821660	A	G	100	PASS	AC=1925;AF=0.384385;AN=5008;NS=2504;DP=17735;EAS_AF=0.1964;AMR_AF=0.2695;AFR_AF=0.7216;EUR_AF=0.2793;SAS_AF=0.3119;AA=G|||;VT=SNP
8	111532085	rs13262894	A	G	100	PASS	AC=1910;AF=0.38139;AN=5008;NS=2504;DP=17478;EAS_AF=0.1984;AMR_AF=0.2695;AFR_AF=0.7088;EUR_AF=0.2793;SAS_AF=0.3119;AA=G|||;VT=SNP
8	111535617	rs7820821	C	T	100	PASS	AC=2263;AF=0.451877;AN=5008;NS=2504;DP=14211;EAS_AF=0.1964;AMR_AF=0.2925;AFR_AF=0.9463;EUR_AF=0.3032;SAS_AF=0.3129;AA=T|||;VT=SNP
8	111539679	rs11993254	C	T	100	PASS	AC=2156;AF=0.430511;AN=5008;NS=2504;DP=17190;EAS_AF=0.1984;AMR_AF=0.2839;AFR_AF=0.8714;EUR_AF=0.2992;SAS_AF=0.3129;AA=T|||;VT=SNP
8	111545138	rs9297434	G	A	100	PASS	AC=2132;AF=0.425719;AN=5008;NS=2504;DP=17083;EAS_AF=0.1954;AMR_AF=0.2795;AFR_AF=0.8585;EUR_AF=0.2992;SAS_AF=0.3119;AA=A|||;VT=SNP
8	111545305	rs9297435	A	C	100	PASS	AC=2136;AF=0.426518;AN=5008;NS=2504;DP=16209;EAS_AF=0.1954;AMR_AF=0.2795;AFR_AF=0.8585;EUR_AF=0.3032;SAS_AF=0.3119;AA=C|||;VT=SNP
8	111545900	rs13279172	G	A	100	PASS	AC=841;AF=0.167931;AN=5008;NS=2504;DP=9859;EAS_AF=0.1925;AMR_AF=0.17;AFR_AF=0.1309;EUR_AF=0.1928;SAS_AF=0.1656;AA=G|||;VT=SNP
8	111546300	rs35530507	A	C	100	PASS	AC=877;AF=0.17512;AN=5008;NS=2504;DP=11568;EAS_AF=0.2083;AMR_AF=0.1715;AFR_AF=0.1324;EUR_AF=0.2068;SAS_AF=0.1687;AA=A|||;VT=SNP
8	111547789	rs4735158	A	G	100	PASS	AC=963;AF=0.192292;AN=5008;NS=2504;DP=18333;EAS_AF=0.1935;AMR_AF=0.1787;AFR_AF=0.2148;EUR_AF=0.1948;SAS_AF=0.1677;AA=A|||;VT=SNP
8	111549206	rs9297436	A	G	100	PASS	AC=1931;AF=0.385583;AN=5008;NS=2504;DP=18464;EAS_AF=0.1954;AMR_AF=0.2622;AFR_AF=0.7133;EUR_AF=0.2972;SAS_AF=0.317;AA=G|||;VT=SNP
8	111550439	rs4599783	T	C	100	PASS	AC=2161;AF=0.43151;AN=5008;NS=2504;DP=18237;EAS_AF=0.1954;AMR_AF=0.2853;AFR_AF=0.8737;EUR_AF=0.3002;SAS_AF=0.316;AA=C|||;VT=SNP
8	111550547	rs17391603	A	T	100	PASS	AC=606;AF=0.121006;AN=5008;NS=2504;DP=19130;EAS_AF=0.1885;AMR_AF=0.1326;AFR_AF=0.0363;EUR_AF=0.1571;SAS_AF=0.1207;AA=A|||;VT=SNP
8	111550702	rs4599784	T	C	100	PASS	AC=1091;AF=0.217851;AN=5008;NS=2504;DP=16201;EAS_AF=0.1944;AMR_AF=0.1873;AFR_AF=0.3064;EUR_AF=0.1948;SAS_AF=0.1677;AA=T|||;VT=SNP
8	111552144	rs66555851	A	G	100	PASS	AC=1090;AF=0.217652;AN=5008;NS=2504;DP=18015;EAS_AF=0.1944;AMR_AF=0.1873;AFR_AF=0.3048;EUR_AF=0.1948;SAS_AF=0.1687;AA=A|||;VT=SNP
8	111552557	rs13254795	T	A	100	PASS	AC=2271;AF=0.453474;AN=5008;NS=2504;DP=18567;EAS_AF=0.1954;AMR_AF=0.2954;AFR_AF=0.947;EUR_AF=0.3052;SAS_AF=0.317;AA=A|||;VT=SNP
8	111555308	rs4386954	A	C	100	PASS	AC=2085;AF=0.416334;AN=5008;NS=2504;DP=17088;EAS_AF=0.1925;AMR_AF=0.2738;AFR_AF=0.8268;EUR_AF=0.2962;SAS_AF=0.317;AA=C|||;VT=SNP
8	111557299	rs13268467	T	A	100	PASS	AC=702;AF=0.140176;AN=5008;NS=2504;DP=12918;EAS_AF=0.1865;AMR_AF=0.147;AFR_AF=0.1021;EUR_AF=0.1581;SAS_AF=0.1207;AA=T|||;VT=SNP
8	111561505	rs16880831	T	G	100	PASS	AC=1126;AF=0.22484;AN=5008;NS=2504;DP=15293;EAS_AF=0.1935;AMR_AF=0.1801;AFR_AF=0.3109;EUR_AF=0.1948;SAS_AF=0.2035;AA=T|||;VT=SNP
8	111564307	rs13248717	G	C	100	PASS	AC=2081;AF=0.415535;AN=5008;NS=2504;DP=16552;EAS_AF=0.1935;AMR_AF=0.2738;AFR_AF=0.823;EUR_AF=0.2962;SAS_AF=0.317;AA=C|||;VT=SNP
8	111569521	rs10092244	G	A	100	PASS	AC=2046;AF=0.408546;AN=5008;NS=2504;DP=14388;EAS_AF=0.1835;AMR_AF=0.2536;AFR_AF=0.8699;EUR_AF=0.2435;SAS_AF=0.2965;AA=A|||;VT=SNP
8	111571550	rs13250438	T	C	100	PASS	AC=979;AF=0.195487;AN=5008;NS=2504;DP=12160;EAS_AF=0.1855;AMR_AF=0.1556;AFR_AF=0.3033;EUR_AF=0.1382;SAS_AF=0.1472;AA=T|||;VT=SNP
8	111576689	rs13280766	C	A	100	PASS	AC=979;AF=0.195487;AN=5008;NS=2504;DP=18433;EAS_AF=0.1825;AMR_AF=0.1542;AFR_AF=0.3071;EUR_AF=0.1382;SAS_AF=0.1462;AA=C|||;VT=SNP
8	111578730	rs34872913	C	T	100	PASS	AC=568;AF=0.113419;AN=5008;NS=2504;DP=18638;EAS_AF=0.1796;AMR_AF=0.0994;AFR_AF=0.0908;EUR_AF=0.1004;SAS_AF=0.0992;AA=C|||;VT=SNP
8	111580570	rs10086619	A	G	100	PASS	AC=1116;AF=0.222843;AN=5008;NS=2504;DP=14756;EAS_AF=0.1855;AMR_AF=0.1542;AFR_AF=0.3812;EUR_AF=0.1382;SAS_AF=0.183;AA=A|||;VT=SNP
8	111580622	rs10086732	C	G	100	PASS	AC=1978;AF=0.394968;AN=5008;NS=2504;DP=14048;EAS_AF=0.1865;AMR_AF=0.2406;AFR_AF=0.826;EUR_AF=0.2396;SAS_AF=0.2965;AA=G|||;VT=SNP
8	111582995	rs10113345	C	G	100	PASS	AC=2053;AF=0.409944;AN=5008;NS=2504;DP=18825;EAS_AF=0.1865;AMR_AF=0.2536;AFR_AF=0.8722;EUR_AF=0.2435;SAS_AF=0.2975;AA=G|||;VT=SNP
8	111584631	rs4735159	G	A	100	PASS	AC=1973;AF=0.39397;AN=5008;NS=2504;DP=18846;EAS_AF=0.1835;AMR_AF=0.2378;AFR_AF=0.826;EUR_AF=0.2396;SAS_AF=0.2965;AA=A|||;VT=SNP
8	111590211	rs35035583	G	C	100	PASS	AC=1982;AF=0.395767;AN=5008;NS=2504;DP=12852;EAS_AF=0.1865;AMR_AF=0.2392;AFR_AF=0.8275;EUR_AF=0.2435;SAS_AF=0.2955;AA=C|||;VT=SNP
8	111590383	rs35322508	C	T	100	PASS	AC=1730;AF=0.345447;AN=5008;NS=2504;DP=11898;EAS_AF=0.1875;AMR_AF=0.219;AFR_AF=0.677;EUR_AF=0.2386;SAS_AF=0.2597;AA=C|||;VT=SNP
8	111592025	rs10100041	A	G	100	PASS	AC=1986;AF=0.396565;AN=5008;NS=2504;DP=18489;EAS_AF=0.1885;AMR_AF=0.2406;AFR_AF=0.8275;EUR_AF=0.2435;SAS_AF=0.2965;AA=a|||;VT=SNP
8	111592072	rs7460087	G	T	100	PASS	AC=1986;AF=0.396565;AN=5008;NS=2504;DP=18361;EAS_AF=0.1885;AMR_AF=0.2406;AFR_AF=0.8275;EUR_AF=0.2435;SAS_AF=0.2965;AA=G|||;VT=SNP
8	111592314	rs1494233	G	A	100	PASS	AC=1986;AF=0.396565;AN=5008;NS=2504;DP=17580;EAS_AF=0.1885;AMR_AF=0.2392;AFR_AF=0.8283;EUR_AF=0.2435;SAS_AF=0.2965;AA=A|||;VT=SNP
8	111592526	rs4637794	G	A	100	PASS	AC=2018;AF=0.402955;AN=5008;NS=2504;DP=17522;EAS_AF=0.1885;AMR_AF=0.2464;AFR_AF=0.8487;EUR_AF=0.2435;SAS_AF=0.2965;AA=A|||;VT=SNP
8	111593141	rs6469313	A	G	100	PASS	AC=1986;AF=0.396565;AN=5008;NS=2504;DP=15495;EAS_AF=0.1875;AMR_AF=0.2406;AFR_AF=0.8283;EUR_AF=0.2435;SAS_AF=0.2965;AA=G|||;VT=SNP
8	111593882	rs7825323	G	A	100	PASS	AC=1730;AF=0.345447;AN=5008;NS=2504;DP=17911;EAS_AF=0.1875;AMR_AF=0.219;AFR_AF=0.677;EUR_AF=0.2386;SAS_AF=0.2597;AA=G|||;VT=SNP
8	111594425	rs12677768	A	G	100	PASS	AC=572;AF=0.114217;AN=5008;NS=2504;DP=21340;EAS_AF=0.1806;AMR_AF=0.1023;AFR_AF=0.0908;EUR_AF=0.1004;SAS_AF=0.1002;AA=A|||;VT=SNP
8	111595409	rs6469314	C	T	100	PASS	AC=1889;AF=0.377196;AN=5008;NS=2504;DP=15712;EAS_AF=0.1875;AMR_AF=0.2305;AFR_AF=0.7648;EUR_AF=0.2396;SAS_AF=0.2945;AA=C|||;VT=SNP
8	111595776	rs4602862	G	T	100	PASS	AC=1983;AF=0.395966;AN=5008;NS=2504;DP=14871;EAS_AF=0.1875;AMR_AF=0.2392;AFR_AF=0.8283;EUR_AF=0.2435;SAS_AF=0.2945;AA=G|||;VT=SNP
8	111596577	rs17392088	G	T	100	PASS	AC=570;AF=0.113818;AN=5008;NS=2504;DP=17999;EAS_AF=0.1806;AMR_AF=0.0994;AFR_AF=0.0908;EUR_AF=0.1004;SAS_AF=0.1002;AA=G|||;VT=SNP
8	111597408	rs1353211	T	C	100	PASS	AC=1983;AF=0.395966;AN=5008;NS=2504;DP=16460;EAS_AF=0.1875;AMR_AF=0.2392;AFR_AF=0.8283;EUR_AF=0.2435;SAS_AF=0.2945;AA=T|||;VT=SNP
8	111597875	rs10096014	G	T	100	PASS	AC=2026;AF=0.404553;AN=5008;NS=2504;DP=16633;EAS_AF=0.1875;AMR_AF=0.2464;AFR_AF=0.857;EUR_AF=0.2435;SAS_AF=0.2945;AA=T|||;VT=SNP
8	111598096	rs12675948	G	T	100	PASS	AC=954;AF=0.190495;AN=5008;NS=2504;DP=16305;EAS_AF=0.1865;AMR_AF=0.1398;AFR_AF=0.2935;EUR_AF=0.1372;SAS_AF=0.1462;AA=G|||;VT=SNP
8	111599207	rs4321975	T	C	100	PASS	AC=1890;AF=0.377396;AN=5008;NS=2504;DP=19973;EAS_AF=0.1875;AMR_AF=0.232;AFR_AF=0.7648;EUR_AF=0.2396;SAS_AF=0.2945;AA=T|||;VT=SNP
8	111599271	rs13249019	G	A	100	PASS	AC=1983;AF=0.395966;AN=5008;NS=2504;DP=18628;EAS_AF=0.1875;AMR_AF=0.2392;AFR_AF=0.8283;EUR_AF=0.2435;SAS_AF=0.2945;AA=G|||;VT=SNP
8	111600532	rs7009912	T	C	100	PASS	AC=1983;AF=0.395966;AN=5008;NS=2504;DP=8590;EAS_AF=0.1875;AMR_AF=0.2392;AFR_AF=0.8283;EUR_AF=0.2435;SAS_AF=0.2945;AA=C|||;VT=SNP
8	111600595	rs6989639	A	G	100	PASS	AC=2017;AF=0.402756;AN=5008;NS=2504;DP=8624;EAS_AF=0.1875;AMR_AF=0.2464;AFR_AF=0.8487;EUR_AF=0.2455;SAS_AF=0.2945;AA=a|||;VT=SNP
8	111600899	rs6469315	T	C	100	PASS	AC=1983;AF=0.395966;AN=5008;NS=2504;DP=13519;EAS_AF=0.1875;AMR_AF=0.2392;AFR_AF=0.8283;EUR_AF=0.2435;SAS_AF=0.2945;AA=C|||;VT=SNP
8	111600991	rs7825105	G	A	100	PASS	AC=1728;AF=0.345048;AN=5008;NS=2504;DP=14071;EAS_AF=0.1865;AMR_AF=0.219;AFR_AF=0.677;EUR_AF=0.2386;SAS_AF=0.2587;AA=G|||;VT=SNP
8	111601659	rs35495230	G	A	100	PASS	AC=494;AF=0.0986422;AN=5008;NS=2504;DP=19280;EAS_AF=0.1806;AMR_AF=0.0965;AFR_AF=0.0348;EUR_AF=0.1004;SAS_AF=0.1002;AA=G|||;VT=SNP
8	111601741	rs17392372	C	T	100	PASS	AC=573;AF=0.114417;AN=5008;NS=2504;DP=18568;EAS_AF=0.1806;AMR_AF=0.0994;AFR_AF=0.0915;EUR_AF=0.1004;SAS_AF=0.1022;AA=C|||;VT=SNP
8	111602314	rs13260906	C	T	100	PASS	AC=2048;AF=0.408946;AN=5008;NS=2504;DP=14700;EAS_AF=0.1845;AMR_AF=0.2507;AFR_AF=0.8737;EUR_AF=0.2435;SAS_AF=0.2945;AA=T|||;VT=SNP
8	111603123	rs2088034	A	G	100	PASS	AC=951;AF=0.189896;AN=5008;NS=2504;DP=14061;EAS_AF=0.1835;AMR_AF=0.1398;AFR_AF=0.2935;EUR_AF=0.1372;SAS_AF=0.1462;AA=A|||;VT=SNP
8	111603824	rs4595101	A	G	100	PASS	AC=1937;AF=0.386781;AN=5008;NS=2504;DP=12652;EAS_AF=0.1845;AMR_AF=0.2363;AFR_AF=0.7973;EUR_AF=0.2435;SAS_AF=0.2945;AA=A|||;VT=SNP
8	111605194	rs11988759	C	T	100	PASS	AC=1981;AF=0.395567;AN=5008;NS=2504;DP=18486;EAS_AF=0.1845;AMR_AF=0.2392;AFR_AF=0.829;EUR_AF=0.2435;SAS_AF=0.2945;AA=T|||;VT=SNP
8	111605212	rs11992558	T	C	100	PASS	AC=1887;AF=0.376797;AN=5008;NS=2504;DP=19229;EAS_AF=0.1845;AMR_AF=0.2305;AFR_AF=0.7655;EUR_AF=0.2396;SAS_AF=0.2945;AA=T|||;VT=SNP
8	111606917	rs7828456	G	A	100	PASS	AC=1937;AF=0.386781;AN=5008;NS=2504;DP=16342;EAS_AF=0.1845;AMR_AF=0.2378;AFR_AF=0.7965;EUR_AF=0.2435;SAS_AF=0.2945;AA=G|||;VT=SNP
8	111607147	rs4269512	C	T	100	PASS	AC=2014;AF=0.402157;AN=5008;NS=2504;DP=15865;EAS_AF=0.1845;AMR_AF=0.2464;AFR_AF=0.8502;EUR_AF=0.2435;SAS_AF=0.2945;AA=c|||;VT=SNP
8	111607634	rs13276609	C	A	100	PASS	AC=952;AF=0.190096;AN=5008;NS=2504;DP=15962;EAS_AF=0.1835;AMR_AF=0.1398;AFR_AF=0.2943;EUR_AF=0.1372;SAS_AF=0.1462;AA=C|||;VT=SNP
8	111608015	rs16892522	T	G	100	PASS	AC=1981;AF=0.395567;AN=5008;NS=2504;DP=17099;EAS_AF=0.1845;AMR_AF=0.2392;AFR_AF=0.8298;EUR_AF=0.2425;SAS_AF=0.2945;AA=G|||;VT=SNP
8	111608237	rs13250165	C	G	100	PASS	AC=1982;AF=0.395767;AN=5008;NS=2504;DP=17433;EAS_AF=0.1845;AMR_AF=0.2392;AFR_AF=0.8298;EUR_AF=0.2435;SAS_AF=0.2945;AA=G|||;VT=SNP
8	111608434	rs13250780	C	G	100	PASS	AC=952;AF=0.190096;AN=5008;NS=2504;DP=17254;EAS_AF=0.1835;AMR_AF=0.1398;AFR_AF=0.2943;EUR_AF=0.1372;SAS_AF=0.1462;AA=C|||;VT=SNP
8	111609000	rs7008795	C	T	100	PASS	AC=1888;AF=0.376997;AN=5008;NS=2504;DP=12052;EAS_AF=0.1845;AMR_AF=0.2305;AFR_AF=0.7663;EUR_AF=0.2396;SAS_AF=0.2945;AA=C|||;VT=SNP
8	111610208	rs13270291	G	C	100	PASS	AC=1982;AF=0.395767;AN=5008;NS=2504;DP=16973;EAS_AF=0.1845;AMR_AF=0.2392;AFR_AF=0.8298;EUR_AF=0.2435;SAS_AF=0.2945;AA=C|||;VT=SNP
8	111610383	rs12679851	C	T	100	PASS	AC=490;AF=0.0978435;AN=5008;NS=2504;DP=15667;EAS_AF=0.1766;AMR_AF=0.0965;AFR_AF=0.0348;EUR_AF=0.1004;SAS_AF=0.1002;AA=T|||;VT=SNP
8	111610692	rs12679933	G	A	100	PASS	AC=1945;AF=0.388379;AN=5008;NS=2504;DP=14437;EAS_AF=0.1835;AMR_AF=0.2392;AFR_AF=0.8026;EUR_AF=0.2435;SAS_AF=0.2945;AA=G|||;VT=SNP
8	111611499	rs7814305	G	A	100	PASS	AC=2014;AF=0.402157;AN=5008;NS=2504;DP=16181;EAS_AF=0.1845;AMR_AF=0.2464;AFR_AF=0.8502;EUR_AF=0.2435;SAS_AF=0.2945;AA=A|||;VT=SNP
8	111614589	rs10104961	T	C	100	PASS	AC=1942;AF=0.38778;AN=5008;NS=2504;DP=9378;EAS_AF=0.1835;AMR_AF=0.2392;AFR_AF=0.8003;EUR_AF=0.2435;SAS_AF=0.2945;AA=T|||;VT=SNP
8	111614818	rs10090417	G	T	100	PASS	AC=1941;AF=0.38758;AN=5008;NS=2504;DP=13088;EAS_AF=0.1835;AMR_AF=0.2392;AFR_AF=0.7995;EUR_AF=0.2435;SAS_AF=0.2945;AA=G|||;VT=SNP
8	111614965	rs7012481	A	G	100	PASS	AC=1979;AF=0.395168;AN=5008;NS=2504;DP=15378;EAS_AF=0.1835;AMR_AF=0.2392;AFR_AF=0.8283;EUR_AF=0.2435;SAS_AF=0.2945;AA=G|||;VT=SNP
8	111618107	rs1494242	C	A	100	PASS	AC=2101;AF=0.419529;AN=5008;NS=2504;DP=18933;EAS_AF=0.1835;AMR_AF=0.2925;AFR_AF=0.8759;EUR_AF=0.2674;SAS_AF=0.2924;AA=A|||;VT=SNP
8	111620054	rs16880919	A	T	100	PASS	AC=951;AF=0.189896;AN=5008;NS=2504;DP=18979;EAS_AF=0.1825;AMR_AF=0.1398;AFR_AF=0.2943;EUR_AF=0.1402;SAS_AF=0.1431;AA=A|||;VT=SNP
8	111620218	rs6469317	G	A	100	PASS	AC=2102;AF=0.419728;AN=5008;NS=2504;DP=17684;EAS_AF=0.1835;AMR_AF=0.2925;AFR_AF=0.8744;EUR_AF=0.2704;SAS_AF=0.2924;AA=A|||;VT=SNP
8	111621137	rs1552880	T	C	100	PASS	AC=918;AF=0.183307;AN=5008;NS=2504;DP=17217;EAS_AF=0.1766;AMR_AF=0.2464;AFR_AF=0.0121;EUR_AF=0.3867;SAS_AF=0.1677;AA=T|||;VT=SNP
8	111621265	rs7007361	C	T	100	PASS	AC=952;AF=0.190096;AN=5008;NS=2504;DP=18197;EAS_AF=0.1825;AMR_AF=0.1398;AFR_AF=0.295;EUR_AF=0.1402;SAS_AF=0.1431;AA=C|||;VT=SNP
8	111621403	rs10089323	A	G	100	PASS	AC=2071;AF=0.413538;AN=5008;NS=2504;DP=17488;EAS_AF=0.1845;AMR_AF=0.2882;AFR_AF=0.8525;EUR_AF=0.2704;SAS_AF=0.2924;AA=G|||;VT=SNP
8	111622603	rs1494234	A	G	100	PASS	AC=2081;AF=0.415535;AN=5008;NS=2504;DP=18088;EAS_AF=0.1835;AMR_AF=0.2882;AFR_AF=0.8608;EUR_AF=0.2704;SAS_AF=0.2924;AA=G|||;VT=SNP
8	111622977	rs6989319	G	T	100	PASS	AC=2071;AF=0.413538;AN=5008;NS=2504;DP=15150;EAS_AF=0.1835;AMR_AF=0.2882;AFR_AF=0.8533;EUR_AF=0.2704;SAS_AF=0.2924;AA=T|||;VT=SNP
8	111623556	rs10104648	A	G	100	PASS	AC=2039;AF=0.407149;AN=5008;NS=2504;DP=14410;EAS_AF=0.1835;AMR_AF=0.281;AFR_AF=0.8328;EUR_AF=0.2704;SAS_AF=0.2924;AA=A|||;VT=SNP
8	111623745	rs7821574	G	C	100	PASS	AC=2039;AF=0.407149;AN=5008;NS=2504;DP=15417;EAS_AF=0.1835;AMR_AF=0.281;AFR_AF=0.8328;EUR_AF=0.2704;SAS_AF=0.2924;AA=C|||;VT=SNP
8	111624750	rs11997449	C	T	100	PASS	AC=1997;AF=0.398762;AN=5008;NS=2504;DP=14062;EAS_AF=0.1835;AMR_AF=0.281;AFR_AF=0.8011;EUR_AF=0.2704;SAS_AF=0.2924;AA=C|||;VT=SNP
8	111625324	rs10112075	A	G	100	PASS	AC=2039;AF=0.407149;AN=5008;NS=2504;DP=16605;EAS_AF=0.1835;AMR_AF=0.281;AFR_AF=0.8328;EUR_AF=0.2704;SAS_AF=0.2924;AA=G|||;VT=SNP
8	111625614	rs34385996	G	T	100	PASS	AC=568;AF=0.113419;AN=5008;NS=2504;DP=19043;EAS_AF=0.1766;AMR_AF=0.0994;AFR_AF=0.0908;EUR_AF=0.1034;SAS_AF=0.0992;AA=G|||;VT=SNP
8	111626061	rs1494236	A	G	100	PASS	AC=1997;AF=0.398762;AN=5008;NS=2504;DP=18532;EAS_AF=0.1835;AMR_AF=0.281;AFR_AF=0.8011;EUR_AF=0.2704;SAS_AF=0.2924;AA=A|||;VT=SNP
8	111626162	rs1494237	A	T	100	PASS	AC=1943;AF=0.387979;AN=5008;NS=2504;DP=19495;EAS_AF=0.1835;AMR_AF=0.2723;AFR_AF=0.767;EUR_AF=0.2674;SAS_AF=0.2924;AA=A|||;VT=SNP
8	111626655	rs7006232	A	C	100	PASS	AC=1997;AF=0.398762;AN=5008;NS=2504;DP=18325;EAS_AF=0.1835;AMR_AF=0.281;AFR_AF=0.8011;EUR_AF=0.2704;SAS_AF=0.2924;AA=A|||;VT=SNP
8	111627068	rs34921000	C	T	100	PASS	AC=950;AF=0.189696;AN=5008;NS=2504;DP=19647;EAS_AF=0.1825;AMR_AF=0.1398;AFR_AF=0.2958;EUR_AF=0.1402;SAS_AF=0.1401;AA=C|||;VT=SNP
8	111627288	rs10955539	T	C	100	PASS	AC=2039;AF=0.407149;AN=5008;NS=2504;DP=18710;EAS_AF=0.1835;AMR_AF=0.281;AFR_AF=0.8328;EUR_AF=0.2704;SAS_AF=0.2924;AA=T|||;VT=SNP
8	111627835	rs10095875	G	A	100	PASS	AC=2039;AF=0.407149;AN=5008;NS=2504;DP=16935;EAS_AF=0.1835;AMR_AF=0.281;AFR_AF=0.8328;EUR_AF=0.2704;SAS_AF=0.2924;AA=A|||;VT=SNP
8	111628388	rs1353207	T	A	100	PASS	AC=1782;AF=0.355831;AN=5008;NS=2504;DP=16204;EAS_AF=0.1845;AMR_AF=0.2651;AFR_AF=0.677;EUR_AF=0.2644;SAS_AF=0.2566;AA=t|||;VT=SNP
8	111628625	rs1353208	A	G	100	PASS	AC=1997;AF=0.398762;AN=5008;NS=2504;DP=16574;EAS_AF=0.1835;AMR_AF=0.281;AFR_AF=0.8011;EUR_AF=0.2704;SAS_AF=0.2924;AA=A|||;VT=SNP
8	111629421	rs4376475	A	G	100	PASS	AC=569;AF=0.113618;AN=5008;NS=2504;DP=13608;EAS_AF=0.1766;AMR_AF=0.0994;AFR_AF=0.0915;EUR_AF=0.1034;SAS_AF=0.0992;AA=A|||;VT=SNP
8	111629767	rs6984880	G	A	100	PASS	AC=1997;AF=0.398762;AN=5008;NS=2504;DP=14405;EAS_AF=0.1835;AMR_AF=0.2824;AFR_AF=0.8003;EUR_AF=0.2704;SAS_AF=0.2924;AA=G|||;VT=SNP
8	111629802	rs6984516	A	T	100	PASS	AC=1942;AF=0.38778;AN=5008;NS=2504;DP=14372;EAS_AF=0.1835;AMR_AF=0.2752;AFR_AF=0.7655;EUR_AF=0.2664;SAS_AF=0.2924;AA=A|||;VT=SNP
8	111629898	rs6988550	C	T	100	PASS	AC=1998;AF=0.398962;AN=5008;NS=2504;DP=15138;EAS_AF=0.1845;AMR_AF=0.281;AFR_AF=0.8011;EUR_AF=0.2704;SAS_AF=0.2924;AA=C|||;VT=SNP
8	111630960	rs11993780	T	C	100	PASS	AC=1607;AF=0.320887;AN=5008;NS=2504;DP=12705;EAS_AF=0.1419;AMR_AF=0.2421;AFR_AF=0.6188;EUR_AF=0.2316;SAS_AF=0.2505;AA=T|||;VT=SNP
8	111633212	rs7015010	G	A	100	PASS	AC=2024;AF=0.404153;AN=5008;NS=2504;DP=17942;EAS_AF=0.1478;AMR_AF=0.2882;AFR_AF=0.857;EUR_AF=0.2684;SAS_AF=0.2781;AA=A|||;VT=SNP
8	111633923	rs34713421	A	G	100	PASS	AC=462;AF=0.0922524;AN=5008;NS=2504;DP=18381;EAS_AF=0.1409;AMR_AF=0.098;AFR_AF=0.0386;EUR_AF=0.1014;SAS_AF=0.1012;AA=A|||;VT=SNP
8	111634273	rs13282411	T	C	100	PASS	AC=1984;AF=0.396166;AN=5008;NS=2504;DP=20019;EAS_AF=0.1478;AMR_AF=0.2824;AFR_AF=0.8306;EUR_AF=0.2684;SAS_AF=0.2771;AA=C|||;VT=SNP
8	111635070	rs34406760	C	G	100	PASS	AC=536;AF=0.107029;AN=5008;NS=2504;DP=13955;EAS_AF=0.1409;AMR_AF=0.1009;AFR_AF=0.093;EUR_AF=0.1014;SAS_AF=0.1012;AA=C|||;VT=SNP
8	111635283	rs7007822	T	C	100	PASS	AC=1984;AF=0.396166;AN=5008;NS=2504;DP=15093;EAS_AF=0.1478;AMR_AF=0.2824;AFR_AF=0.8306;EUR_AF=0.2684;SAS_AF=0.2771;AA=C|||;VT=SNP
8	111635516	rs7008151	T	C	100	PASS	AC=1888;AF=0.376997;AN=5008;NS=2504;DP=15286;EAS_AF=0.1478;AMR_AF=0.2752;AFR_AF=0.7648;EUR_AF=0.2644;SAS_AF=0.2771;AA=T|||;VT=SNP
8	111635715	rs35856466	G	T	100	PASS	AC=696;AF=0.138978;AN=5008;NS=2504;DP=15100;EAS_AF=0.1409;AMR_AF=0.111;AFR_AF=0.2088;EUR_AF=0.1014;SAS_AF=0.1012;AA=G|||;VT=SNP
8	111635765	rs7008570	T	G	100	PASS	AC=2013;AF=0.401957;AN=5008;NS=2504;DP=15157;EAS_AF=0.1478;AMR_AF=0.2882;AFR_AF=0.8495;EUR_AF=0.2684;SAS_AF=0.2771;AA=G|||;VT=SNP
8	111636078	rs6992656	C	T	100	PASS	AC=1887;AF=0.376797;AN=5008;NS=2504;DP=13523;EAS_AF=0.1478;AMR_AF=0.2752;AFR_AF=0.764;EUR_AF=0.2644;SAS_AF=0.2771;AA=C|||;VT=SNP
8	111636663	rs7824276	C	A	100	PASS	AC=1888;AF=0.376997;AN=5008;NS=2504;DP=14458;EAS_AF=0.1478;AMR_AF=0.2752;AFR_AF=0.7648;EUR_AF=0.2644;SAS_AF=0.2771;AA=C|||;VT=SNP
8	111636950	rs13276325	T	C	100	PASS	AC=1889;AF=0.377196;AN=5008;NS=2504;DP=15978;EAS_AF=0.1478;AMR_AF=0.2752;AFR_AF=0.7655;EUR_AF=0.2644;SAS_AF=0.2771;AA=T|||;VT=SNP
8	111637860	rs11991686	C	T	100	PASS	AC=1889;AF=0.377196;AN=5008;NS=2504;DP=12944;EAS_AF=0.1478;AMR_AF=0.2752;AFR_AF=0.7655;EUR_AF=0.2644;SAS_AF=0.2771;AA=C|||;VT=SNP
8	111638689	rs13251639	G	C	100	PASS	AC=461;AF=0.0920527;AN=5008;NS=2504;DP=17865;EAS_AF=0.1409;AMR_AF=0.098;AFR_AF=0.0378;EUR_AF=0.1014;SAS_AF=0.1012;AA=G|||;VT=SNP
8	111638794	rs13251985	G	A	100	PASS	AC=1986;AF=0.396565;AN=5008;NS=2504;DP=18742;EAS_AF=0.1478;AMR_AF=0.2824;AFR_AF=0.8321;EUR_AF=0.2684;SAS_AF=0.2771;AA=G|||;VT=SNP
8	111639094	rs17393287	A	G	100	PASS	AC=536;AF=0.107029;AN=5008;NS=2504;DP=15736;EAS_AF=0.1409;AMR_AF=0.1009;AFR_AF=0.093;EUR_AF=0.1014;SAS_AF=0.1012;AA=A|||;VT=SNP
8	111639619	rs35692703	A	C	100	PASS	AC=536;AF=0.107029;AN=5008;NS=2504;DP=16016;EAS_AF=0.1409;AMR_AF=0.1009;AFR_AF=0.093;EUR_AF=0.1014;SAS_AF=0.1012;AA=A|||;VT=SNP
8	111640914	rs11994690	C	T	100	PASS	AC=2024;AF=0.404153;AN=5008;NS=2504;DP=19120;EAS_AF=0.1478;AMR_AF=0.2882;AFR_AF=0.8578;EUR_AF=0.2684;SAS_AF=0.2771;AA=T|||;VT=SNP
8	111642122	rs12681997	A	G	100	PASS	AC=536;AF=0.107029;AN=5008;NS=2504;DP=18279;EAS_AF=0.1409;AMR_AF=0.1009;AFR_AF=0.093;EUR_AF=0.1014;SAS_AF=0.1012;AA=A|||;VT=SNP
8	111643489	rs10955540	G	A	100	PASS	AC=2049;AF=0.409145;AN=5008;NS=2504;DP=14481;EAS_AF=0.1478;AMR_AF=0.2925;AFR_AF=0.8729;EUR_AF=0.2694;SAS_AF=0.2781;AA=A|||;VT=SNP
8	111643508	rs10955541	G	A	100	PASS	AC=1987;AF=0.396765;AN=5008;NS=2504;DP=14490;EAS_AF=0.1478;AMR_AF=0.2824;AFR_AF=0.8321;EUR_AF=0.2684;SAS_AF=0.2781;AA=A|||;VT=SNP
8	111643944	rs13256485	G	A	100	PASS	AC=695;AF=0.138778;AN=5008;NS=2504;DP=13311;EAS_AF=0.1409;AMR_AF=0.1095;AFR_AF=0.2088;EUR_AF=0.1014;SAS_AF=0.1012;AA=G|||;VT=SNP
8	111643982	rs10104068	T	G	100	PASS	AC=1987;AF=0.396765;AN=5008;NS=2504;DP=13186;EAS_AF=0.1478;AMR_AF=0.2824;AFR_AF=0.8321;EUR_AF=0.2684;SAS_AF=0.2781;AA=G|||;VT=SNP
8	111645187	rs10505145	A	G	100	PASS	AC=695;AF=0.138778;AN=5008;NS=2504;DP=15757;EAS_AF=0.1409;AMR_AF=0.1095;AFR_AF=0.2088;EUR_AF=0.1014;SAS_AF=0.1012;AA=A|||;VT=SNP
8	111646053	rs11994475	C	T	100	PASS	AC=2025;AF=0.404353;AN=5008;NS=2504;DP=19611;EAS_AF=0.1478;AMR_AF=0.2882;AFR_AF=0.8578;EUR_AF=0.2684;SAS_AF=0.2781;AA=T|||;VT=SNP
8	111646201	rs11987363	A	G	100	PASS	AC=1890;AF=0.377396;AN=5008;NS=2504;DP=18534;EAS_AF=0.1478;AMR_AF=0.2752;AFR_AF=0.7655;EUR_AF=0.2644;SAS_AF=0.2781;AA=A|||;VT=SNP
8	111646626	rs11987479	A	G	100	PASS	AC=2050;AF=0.409345;AN=5008;NS=2504;DP=17095;EAS_AF=0.1478;AMR_AF=0.2925;AFR_AF=0.8744;EUR_AF=0.2684;SAS_AF=0.2781;AA=G|||;VT=SNP
8	111646733	rs11994670	C	T	100	PASS	AC=1890;AF=0.377396;AN=5008;NS=2504;DP=15815;EAS_AF=0.1478;AMR_AF=0.2752;AFR_AF=0.7655;EUR_AF=0.2644;SAS_AF=0.2781;AA=T|||;VT=SNP
8	111647187	rs4275208	T	C	100	PASS	AC=1890;AF=0.377396;AN=5008;NS=2504;DP=12860;EAS_AF=0.1478;AMR_AF=0.2738;AFR_AF=0.7663;EUR_AF=0.2644;SAS_AF=0.2781;AA=t|||;VT=SNP
8	111647664	rs1472250	G	C	100	PASS	AC=2048;AF=0.408946;AN=5008;NS=2504;DP=17298;EAS_AF=0.1478;AMR_AF=0.2925;AFR_AF=0.8729;EUR_AF=0.2684;SAS_AF=0.2781;AA=C|||;VT=SNP
8	111648187	rs11989354	A	T	100	PASS	AC=1224;AF=0.244409;AN=5008;NS=2504;DP=18013;EAS_AF=0.0139;AMR_AF=0.1614;AFR_AF=0.5741;EUR_AF=0.17;SAS_AF=0.1718;AA=A|||;VT=SNP
8	111649375	rs2351182	A	G	100	PASS	AC=2141;AF=0.427516;AN=5008;NS=2504;DP=16656;EAS_AF=0.1438;AMR_AF=0.2939;AFR_AF=0.9175;EUR_AF=0.2932;SAS_AF=0.2904;AA=G|||;VT=SNP
8	111649680	rs6996931	A	G	100	PASS	AC=1292;AF=0.257987;AN=5008;NS=2504;DP=15059;EAS_AF=0.2272;AMR_AF=0.3156;AFR_AF=0.0908;EUR_AF=0.506;SAS_AF=0.2198;AA=A|||;VT=SNP
8	111653713	rs16880943	A	C	100	PASS	AC=647;AF=0.129193;AN=5008;NS=2504;DP=18452;EAS_AF=0.1399;AMR_AF=0.1052;AFR_AF=0.1551;EUR_AF=0.1213;SAS_AF=0.1084;AA=A|||;VT=SNP
8	111656235	rs34991511	G	A	100	PASS	AC=645;AF=0.128794;AN=5008;NS=2504;DP=9678;EAS_AF=0.1379;AMR_AF=0.1052;AFR_AF=0.1551;EUR_AF=0.1213;SAS_AF=0.1084;AA=G|||;VT=SNP
8	111658091	rs1845420	G	A	100	PASS	AC=2141;AF=0.427516;AN=5008;NS=2504;DP=15427;EAS_AF=0.1448;AMR_AF=0.2939;AFR_AF=0.9168;EUR_AF=0.2932;SAS_AF=0.2904;AA=A|||;VT=SNP
8	111662265	rs4735160	C	T	100	PASS	AC=645;AF=0.128794;AN=5008;NS=2504;DP=16878;EAS_AF=0.1379;AMR_AF=0.1052;AFR_AF=0.1551;EUR_AF=0.1213;SAS_AF=0.1084;AA=C|||;VT=SNP
8	111665920	rs34285191	G	A	100	PASS	AC=643;AF=0.128395;AN=5008;NS=2504;DP=16015;EAS_AF=0.1379;AMR_AF=0.1052;AFR_AF=0.1543;EUR_AF=0.1213;SAS_AF=0.1074;AA=G|||;VT=SNP
8	111667074	rs7846310	T	C	100	PASS	AC=2142;AF=0.427716;AN=5008;NS=2504;DP=16176;EAS_AF=0.1448;AMR_AF=0.2939;AFR_AF=0.9175;EUR_AF=0.2932;SAS_AF=0.2904;AA=C|||;VT=SNP
8	111671190	rs1080305	T	G	100	PASS	AC=666;AF=0.132987;AN=5008;NS=2504;DP=16951;EAS_AF=0.1379;AMR_AF=0.1052;AFR_AF=0.171;EUR_AF=0.1213;SAS_AF=0.1084;AA=t|||;VT=SNP
8	111673693	rs720966	C	T	100	PASS	AC=2144;AF=0.428115;AN=5008;NS=2504;DP=17850;EAS_AF=0.1448;AMR_AF=0.2939;AFR_AF=0.9191;EUR_AF=0.2932;SAS_AF=0.2904;AA=T|||;VT=SNP
8	111674630	rs16881002	T	C	100	PASS	AC=666;AF=0.132987;AN=5008;NS=2504;DP=15514;EAS_AF=0.1379;AMR_AF=0.1052;AFR_AF=0.171;EUR_AF=0.1213;SAS_AF=0.1084;AA=T|||;VT=SNP
8	111677643	rs10101713	A	G	100	PASS	AC=2142;AF=0.427716;AN=5008;NS=2504;DP=17704;EAS_AF=0.1448;AMR_AF=0.2939;AFR_AF=0.9175;EUR_AF=0.2932;SAS_AF=0.2904;AA=G|||;VT=SNP
8	111683718	rs12678413	G	A	100	PASS	AC=667;AF=0.133187;AN=5008;NS=2504;DP=14118;EAS_AF=0.1379;AMR_AF=0.1052;AFR_AF=0.171;EUR_AF=0.1213;SAS_AF=0.1094;AA=g|||;VT=SNP
8	111692351	rs10216707	A	G	100	PASS	AC=3451;AF=0.689097;AN=5008;NS=2504;DP=15573;EAS_AF=0.4246;AMR_AF=0.6556;AFR_AF=0.848;EUR_AF=0.8499;SAS_AF=0.6053;AA=G|||;VT=SNP
8	111693132	rs7819148	C	T	100	PASS	AC=4124;AF=0.823482;AN=5008;NS=2504;DP=18359;EAS_AF=0.5625;AMR_AF=0.7522;AFR_AF=0.997;EUR_AF=0.9642;SAS_AF=0.7638;AA=t|||;VT=SNP
8	111694657	rs2351320	T	G	100	PASS	AC=3457;AF=0.690296;AN=5008;NS=2504;DP=16812;EAS_AF=0.4306;AMR_AF=0.6556;AFR_AF=0.848;EUR_AF=0.8499;SAS_AF=0.6053;AA=N|||;VT=SNP
8	111695467	rs2220823	C	T	100	PASS	AC=2185;AF=0.436302;AN=5008;NS=2504;DP=15830;EAS_AF=0.4167;AMR_AF=0.4971;AFR_AF=0.2413;EUR_AF=0.6948;SAS_AF=0.411;AA=t|||;VT=SNP
8	111697107	rs10481058	A	G	100	PASS	AC=3414;AF=0.681709;AN=5008;NS=2504;DP=9053;EAS_AF=0.4236;AMR_AF=0.6556;AFR_AF=0.8154;EUR_AF=0.8499;SAS_AF=0.6125;AA=G|||;VT=SNP
8	111697504	rs10481059	A	G	100	PASS	AC=3415;AF=0.681909;AN=5008;NS=2504;DP=14692;EAS_AF=0.4236;AMR_AF=0.6556;AFR_AF=0.8154;EUR_AF=0.8499;SAS_AF=0.6135;AA=G|||;VT=SNP
8	111697535	rs10481111	T	G	100	PASS	AC=3415;AF=0.681909;AN=5008;NS=2504;DP=15990;EAS_AF=0.4236;AMR_AF=0.6556;AFR_AF=0.8154;EUR_AF=0.8499;SAS_AF=0.6135;AA=G|||;VT=SNP
8	111698913	rs6981969	G	A	100	PASS	AC=3405;AF=0.679912;AN=5008;NS=2504;DP=16543;EAS_AF=0.4236;AMR_AF=0.6556;AFR_AF=0.8154;EUR_AF=0.8499;SAS_AF=0.6033;AA=A|||;VT=SNP
8	111700610	rs2131847	T	C	100	PASS	AC=3447;AF=0.688299;AN=5008;NS=2504;DP=18238;EAS_AF=0.4236;AMR_AF=0.6571;AFR_AF=0.8464;EUR_AF=0.8499;SAS_AF=0.6033;AA=C|||;VT=SNP
8	111700879	rs10955543	G	T	100	PASS	AC=1938;AF=0.386981;AN=5008;NS=2504;DP=19486;EAS_AF=0.4167;AMR_AF=0.4712;AFR_AF=0.0696;EUR_AF=0.6938;SAS_AF=0.41;AA=G|||;VT=SNP
8	111701049	rs937278	G	A	100	PASS	AC=1940;AF=0.38738;AN=5008;NS=2504;DP=17375;EAS_AF=0.4167;AMR_AF=0.4712;AFR_AF=0.0696;EUR_AF=0.6958;SAS_AF=0.41;AA=G|||;VT=SNP
8	111701071	rs937279	T	C	100	PASS	AC=1961;AF=0.391573;AN=5008;NS=2504;DP=17033;EAS_AF=0.4167;AMR_AF=0.4827;AFR_AF=0.0787;EUR_AF=0.6968;SAS_AF=0.41;AA=T|||;VT=SNP
8	111701601	rs10107288	C	A	100	PASS	AC=2752;AF=0.549521;AN=5008;NS=2504;DP=16118;EAS_AF=0.4177;AMR_AF=0.598;AFR_AF=0.4312;EUR_AF=0.8241;SAS_AF=0.5286;AA=C|||;VT=SNP
8	111702110	rs16881031	G	T	100	PASS	AC=3606;AF=0.720048;AN=5008;NS=2504;DP=17073;EAS_AF=0.4236;AMR_AF=0.6585;AFR_AF=0.9629;EUR_AF=0.8529;SAS_AF=0.6043;AA=T|||;VT=SNP
8	111703643	rs10109131	T	G	100	PASS	AC=3447;AF=0.688299;AN=5008;NS=2504;DP=18945;EAS_AF=0.4236;AMR_AF=0.6571;AFR_AF=0.8464;EUR_AF=0.8499;SAS_AF=0.6033;AA=G|||;VT=SNP
8	111704563	rs2220822	A	G	100	PASS	AC=3027;AF=0.604433;AN=5008;NS=2504;DP=15921;EAS_AF=0.4177;AMR_AF=0.611;AFR_AF=0.6309;EUR_AF=0.8241;SAS_AF=0.5307;AA=G|||;VT=SNP
8	111705663	rs4735161	C	A	100	PASS	AC=3448;AF=0.688498;AN=5008;NS=2504;DP=17499;EAS_AF=0.4236;AMR_AF=0.6571;AFR_AF=0.8472;EUR_AF=0.8499;SAS_AF=0.6033;AA=A|||;VT=SNP
8	111706516	rs7840844	T	C	100	PASS	AC=3078;AF=0.614617;AN=5008;NS=2504;DP=20247;EAS_AF=0.4177;AMR_AF=0.6153;AFR_AF=0.6664;EUR_AF=0.8241;SAS_AF=0.5317;AA=C|||;VT=SNP
8	111707229	rs62528214	C	G	100	PASS	AC=1175;AF=0.234625;AN=5008;NS=2504;DP=14535;EAS_AF=0.2262;AMR_AF=0.2651;AFR_AF=0.0151;EUR_AF=0.5417;SAS_AF=0.2025;AA=C|||;VT=SNP
8	111708039	rs11995209	T	C	100	PASS	AC=2717;AF=0.542532;AN=5008;NS=2504;DP=16838;EAS_AF=0.4177;AMR_AF=0.5965;AFR_AF=0.4054;EUR_AF=0.8241;SAS_AF=0.5286;AA=T|||;VT=SNP
8	111709731	rs2055108	G	A	100	PASS	AC=2094;AF=0.418131;AN=5008;NS=2504;DP=19609;EAS_AF=0.4167;AMR_AF=0.4726;AFR_AF=0.1846;EUR_AF=0.6968;SAS_AF=0.41;AA=G|||;VT=SNP
8	111709802	rs1494240	C	T	100	PASS	AC=3393;AF=0.677516;AN=5008;NS=2504;DP=16287;EAS_AF=0.4226;AMR_AF=0.6542;AFR_AF=0.8079;EUR_AF=0.8499;SAS_AF=0.6033;AA=T|||;VT=SNP
8	111711197	rs10112109	T	C	100	PASS	AC=2246;AF=0.448482;AN=5008;NS=2504;DP=17472;EAS_AF=0.4177;AMR_AF=0.4957;AFR_AF=0.2867;EUR_AF=0.6988;SAS_AF=0.408;AA=T|||;VT=SNP
8	111713158	rs10112225	C	T	100	PASS	AC=3471;AF=0.693091;AN=5008;NS=2504;DP=15418;EAS_AF=0.4246;AMR_AF=0.6527;AFR_AF=0.8654;EUR_AF=0.8509;SAS_AF=0.6033;AA=A|||;VT=SNP
8	111713168	rs10099110	T	C	100	PASS	AC=1934;AF=0.386182;AN=5008;NS=2504;DP=15428;EAS_AF=0.4177;AMR_AF=0.4683;AFR_AF=0.0688;EUR_AF=0.6938;SAS_AF=0.408;AA=T|||;VT=SNP
8	111714128	rs4286920	T	C	100	PASS	AC=3471;AF=0.693091;AN=5008;NS=2504;DP=15682;EAS_AF=0.4246;AMR_AF=0.6542;AFR_AF=0.8638;EUR_AF=0.8509;SAS_AF=0.6043;AA=C|||;VT=SNP
8	111715041	rs62528216	G	T	100	PASS	AC=304;AF=0.0607029;AN=5008;NS=2504;DP=16500;EAS_AF=0.002;AMR_AF=0.1009;AFR_AF=0.003;EUR_AF=0.1978;SAS_AF=0.0297;AA=G|||;VT=SNP
8	111716182	rs10096227	C	A	100	PASS	AC=3103;AF=0.619609;AN=5008;NS=2504;DP=13240;EAS_AF=0.4246;AMR_AF=0.6282;AFR_AF=0.6006;EUR_AF=0.8489;SAS_AF=0.6043;AA=A|||;VT=SNP
8	111716480	rs4302819	T	A	100	PASS	AC=1958;AF=0.390974;AN=5008;NS=2504;DP=16657;EAS_AF=0.4177;AMR_AF=0.4697;AFR_AF=0.0688;EUR_AF=0.6938;SAS_AF=0.4315;AA=t|||;VT=SNP
8	111718487	rs7839018	T	C	100	PASS	AC=4127;AF=0.824081;AN=5008;NS=2504;DP=16160;EAS_AF=0.5635;AMR_AF=0.7493;AFR_AF=0.997;EUR_AF=0.9642;SAS_AF=0.7679;AA=C|||;VT=SNP
8	111722469	rs4484665	G	T	100	PASS	AC=2494;AF=0.498003;AN=5008;NS=2504;DP=14166;EAS_AF=0.4187;AMR_AF=0.5778;AFR_AF=0.2292;EUR_AF=0.8231;SAS_AF=0.5521;AA=G|||;VT=SNP
8	111726964	rs7838042	A	G	100	PASS	AC=4125;AF=0.823682;AN=5008;NS=2504;DP=15809;EAS_AF=0.5655;AMR_AF=0.7493;AFR_AF=0.997;EUR_AF=0.9642;SAS_AF=0.7638;AA=G|||;VT=SNP
8	111730071	rs4496938	A	G	100	PASS	AC=3105;AF=0.620008;AN=5008;NS=2504;DP=16047;EAS_AF=0.4246;AMR_AF=0.6297;AFR_AF=0.6014;EUR_AF=0.8489;SAS_AF=0.6043;AA=G|||;VT=SNP
8	111738746	rs4524765	T	A	100	PASS	AC=3475;AF=0.69389;AN=5008;NS=2504;DP=9819;EAS_AF=0.4246;AMR_AF=0.6556;AFR_AF=0.8661;EUR_AF=0.8509;SAS_AF=0.6043;AA=A|||;VT=SNP
8	111738940	rs4351391	A	G	100	PASS	AC=1957;AF=0.390775;AN=5008;NS=2504;DP=6537;EAS_AF=0.4177;AMR_AF=0.4769;AFR_AF=0.0772;EUR_AF=0.6789;SAS_AF=0.4294;AA=A|||;VT=SNP
8	111741347	rs7846547	C	T	100	PASS	AC=3474;AF=0.69369;AN=5008;NS=2504;DP=16012;EAS_AF=0.4246;AMR_AF=0.6556;AFR_AF=0.8654;EUR_AF=0.8509;SAS_AF=0.6043;AA=T|||;VT=SNP
8	111741398	rs77192604	T	C	100	PASS	AC=204;AF=0.0407348;AN=5008;NS=2504;DP=15688;EAS_AF=0.006;AMR_AF=0.036;AFR_AF=0.0257;EUR_AF=0.1034;SAS_AF=0.0358;AA=T|||;VT=SNP
8	111741996	rs72609808	G	A	100	PASS	AC=521;AF=0.104034;AN=5008;NS=2504;DP=12873;EAS_AF=0.1835;AMR_AF=0.1686;AFR_AF=0.003;EUR_AF=0.0487;SAS_AF=0.1697;AA=G|||;VT=SNP
8	111746514	rs4391404	A	G	100	PASS	AC=4275;AF=0.853634;AN=5008;NS=2504;DP=17466;EAS_AF=0.5645;AMR_AF=0.7579;AFR_AF=0.9977;EUR_AF=0.9722;SAS_AF=0.9029;AA=G|||;VT=SNP
8	111746767	rs11776494	A	C	100	PASS	AC=2864;AF=0.571885;AN=5008;NS=2504;DP=18784;EAS_AF=0.4256;AMR_AF=0.6196;AFR_AF=0.4236;EUR_AF=0.8489;SAS_AF=0.6043;AA=C|||;VT=SNP
8	111747867	rs10103670	C	T	100	PASS	AC=1982;AF=0.395767;AN=5008;NS=2504;DP=18645;EAS_AF=0.4206;AMR_AF=0.4827;AFR_AF=0.0772;EUR_AF=0.6948;SAS_AF=0.4315;AA=C|||;VT=SNP
8	111748675	rs10104666	C	A	100	PASS	AC=1980;AF=0.395367;AN=5008;NS=2504;DP=12356;EAS_AF=0.4187;AMR_AF=0.4827;AFR_AF=0.0772;EUR_AF=0.6948;SAS_AF=0.4315;AA=C|||;VT=SNP
8	111750847	rs4130794	C	G	100	PASS	AC=1960;AF=0.391374;AN=5008;NS=2504;DP=14979;EAS_AF=0.4187;AMR_AF=0.4726;AFR_AF=0.0688;EUR_AF=0.6928;SAS_AF=0.4315;AA=C|||;VT=SNP
8	111751506	rs4130422	A	G	100	PASS	AC=1959;AF=0.391174;AN=5008;NS=2504;DP=17740;EAS_AF=0.4196;AMR_AF=0.4712;AFR_AF=0.0673;EUR_AF=0.6938;SAS_AF=0.4315;AA=A|||;VT=SNP
8	111751781	rs72609809	G	A	100	PASS	AC=516;AF=0.103035;AN=5008;NS=2504;DP=20068;EAS_AF=0.1835;AMR_AF=0.1686;AFR_AF=0.0038;EUR_AF=0.0487;SAS_AF=0.1636;AA=G|||;VT=SNP
8	111763282	rs60042555	T	C	100	PASS	AC=2680;AF=0.535144;AN=5008;NS=2504;DP=14894;EAS_AF=0.4256;AMR_AF=0.5447;AFR_AF=0.5212;EUR_AF=0.7555;SAS_AF=0.4335;AA=T|||;VT=SNP
8	111765571	rs35537988	A	G	100	PASS	AC=2019;AF=0.403155;AN=5008;NS=2504;DP=12416;EAS_AF=0.4246;AMR_AF=0.5014;AFR_AF=0.0461;EUR_AF=0.7535;SAS_AF=0.4335;AA=A|||;VT=SNP
8	111767191	rs13273501	T	A	100	PASS	AC=369;AF=0.0736821;AN=5008;NS=2504;DP=15662;EAS_AF=0.1349;AMR_AF=0.0706;AFR_AF=0.0038;EUR_AF=0.0775;SAS_AF=0.1033;AA=T|||;VT=SNP
8	111768529	rs4469430	G	T	100	PASS	AC=2679;AF=0.534944;AN=5008;NS=2504;DP=15318;EAS_AF=0.4256;AMR_AF=0.5447;AFR_AF=0.5212;EUR_AF=0.7555;SAS_AF=0.4325;AA=G|||;VT=SNP
8	111768622	rs4541876	A	T	100	PASS	AC=2063;AF=0.411941;AN=5008;NS=2504;DP=15745;EAS_AF=0.4256;AMR_AF=0.5058;AFR_AF=0.0779;EUR_AF=0.7525;SAS_AF=0.4325;AA=A|||;VT=SNP
8	111770865	rs7017332	C	T	100	PASS	AC=1296;AF=0.258786;AN=5008;NS=2504;DP=14636;EAS_AF=0.2321;AMR_AF=0.2939;AFR_AF=0.0182;EUR_AF=0.6034;SAS_AF=0.2321;AA=C|||;VT=SNP
8	111772956	rs10111772	C	T	100	PASS	AC=3638;AF=0.726438;AN=5008;NS=2504;DP=13568;EAS_AF=0.4325;AMR_AF=0.6599;AFR_AF=0.9629;EUR_AF=0.8559;SAS_AF=0.6237;AA=T|||;VT=SNP
8	111773808	rs7831145	C	T	100	PASS	AC=2618;AF=0.522764;AN=5008;NS=2504;DP=14467;EAS_AF=0.4256;AMR_AF=0.5403;AFR_AF=0.4788;EUR_AF=0.7545;SAS_AF=0.4315;AA=C|||;VT=SNP
8	111775121	rs10106835	T	G	100	PASS	AC=3638;AF=0.726438;AN=5008;NS=2504;DP=15073;EAS_AF=0.4325;AMR_AF=0.6599;AFR_AF=0.9629;EUR_AF=0.8559;SAS_AF=0.6237;AA=G|||;VT=SNP
8	111775807	rs6469321	C	T	100	PASS	AC=2616;AF=0.522364;AN=5008;NS=2504;DP=17059;EAS_AF=0.4256;AMR_AF=0.5403;AFR_AF=0.4773;EUR_AF=0.7545;SAS_AF=0.4315;AA=C|||;VT=SNP
8	111780985	rs4332107	A	C	100	PASS	AC=3455;AF=0.689896;AN=5008;NS=2504;DP=10701;EAS_AF=0.4266;AMR_AF=0.6268;AFR_AF=0.9274;EUR_AF=0.825;SAS_AF=0.546;AA=C|||;VT=SNP
8	111781654	rs34991801	C	T	100	PASS	AC=2643;AF=0.527756;AN=5008;NS=2504;DP=12826;EAS_AF=0.4266;AMR_AF=0.5403;AFR_AF=0.4977;EUR_AF=0.7545;SAS_AF=0.4305;AA=T|||;VT=SNP
8	111785272	rs13258611	C	G	100	PASS	AC=2066;AF=0.41254;AN=5008;NS=2504;DP=17263;EAS_AF=0.4266;AMR_AF=0.5058;AFR_AF=0.0809;EUR_AF=0.7525;SAS_AF=0.4305;AA=C|||;VT=SNP
8	111787608	rs4613972	C	G	100	PASS	AC=3584;AF=0.715655;AN=5008;NS=2504;DP=16724;EAS_AF=0.4335;AMR_AF=0.647;AFR_AF=0.9297;EUR_AF=0.8539;SAS_AF=0.6237;AA=G|||;VT=SNP
8	111789052	rs10283219	C	T	100	PASS	AC=1271;AF=0.253794;AN=5008;NS=2504;DP=12942;EAS_AF=0.2341;AMR_AF=0.2925;AFR_AF=0.0182;EUR_AF=0.5875;SAS_AF=0.2219;AA=C|||;VT=SNP
8	111789749	rs4529438	G	C	100	PASS	AC=2064;AF=0.412141;AN=5008;NS=2504;DP=16168;EAS_AF=0.4266;AMR_AF=0.5058;AFR_AF=0.0809;EUR_AF=0.7505;SAS_AF=0.4305;AA=G|||;VT=SNP
8	111789769	rs4510831	T	C	100	PASS	AC=3640;AF=0.726837;AN=5008;NS=2504;DP=16124;EAS_AF=0.4335;AMR_AF=0.6614;AFR_AF=0.9629;EUR_AF=0.8549;SAS_AF=0.6247;AA=C|||;VT=SNP
8	111790740	rs4735162	A	C	100	PASS	AC=3583;AF=0.715455;AN=5008;NS=2504;DP=18240;EAS_AF=0.4335;AMR_AF=0.647;AFR_AF=0.9297;EUR_AF=0.8529;SAS_AF=0.6237;AA=C|||;VT=SNP
8	111793412	rs4613971	T	C	100	PASS	AC=3637;AF=0.726238;AN=5008;NS=2504;DP=13827;EAS_AF=0.4335;AMR_AF=0.6599;AFR_AF=0.9629;EUR_AF=0.8539;SAS_AF=0.6237;AA=C|||;VT=SNP
8	111794398	rs7461078	C	T	100	PASS	AC=2674;AF=0.533946;AN=5008;NS=2504;DP=15407;EAS_AF=0.4266;AMR_AF=0.5389;AFR_AF=0.5242;EUR_AF=0.7515;SAS_AF=0.4305;AA=C|||;VT=SNP
8	111797153	rs72609810	A	C	100	PASS	AC=742;AF=0.148163;AN=5008;NS=2504;DP=17556;EAS_AF=0.1925;AMR_AF=0.2075;AFR_AF=0.0287;EUR_AF=0.16;SAS_AF=0.2096;AA=A|||;VT=SNP
8	111798316	rs4360267	C	T	100	PASS	AC=3637;AF=0.726238;AN=5008;NS=2504;DP=19896;EAS_AF=0.4335;AMR_AF=0.6599;AFR_AF=0.9629;EUR_AF=0.8539;SAS_AF=0.6237;AA=T|||;VT=SNP
8	111800625	rs10100947	A	G	100	PASS	AC=3639;AF=0.726637;AN=5008;NS=2504;DP=16083;EAS_AF=0.4345;AMR_AF=0.6599;AFR_AF=0.9637;EUR_AF=0.8539;SAS_AF=0.6237;AA=G|||;VT=SNP
8	111802867	rs6991689	T	G	100	PASS	AC=3639;AF=0.726637;AN=5008;NS=2504;DP=18257;EAS_AF=0.4345;AMR_AF=0.6599;AFR_AF=0.9629;EUR_AF=0.8539;SAS_AF=0.6247;AA=G|||;VT=SNP
8	111803458	rs7839628	C	T	100	PASS	AC=3584;AF=0.715655;AN=5008;NS=2504;DP=18534;EAS_AF=0.4345;AMR_AF=0.647;AFR_AF=0.9297;EUR_AF=0.8529;SAS_AF=0.6237;AA=T|||;VT=SNP
8	111803586	rs7010569	A	G	100	PASS	AC=2398;AF=0.478834;AN=5008;NS=2504;DP=20823;EAS_AF=0.4276;AMR_AF=0.5274;AFR_AF=0.3207;EUR_AF=0.7515;SAS_AF=0.4305;AA=A|||;VT=SNP
8	111805921	rs28452907	T	A	100	PASS	AC=2686;AF=0.536342;AN=5008;NS=2504;DP=19229;EAS_AF=0.4276;AMR_AF=0.5403;AFR_AF=0.5318;EUR_AF=0.7515;SAS_AF=0.4305;AA=T|||;VT=SNP
8	111806279	rs36055723	T	C	100	PASS	AC=2686;AF=0.536342;AN=5008;NS=2504;DP=18166;EAS_AF=0.4276;AMR_AF=0.5403;AFR_AF=0.5318;EUR_AF=0.7515;SAS_AF=0.4305;AA=T|||;VT=SNP
8	111806703	rs13258383	G	A	100	PASS	AC=2675;AF=0.534145;AN=5008;NS=2504;DP=17061;EAS_AF=0.4276;AMR_AF=0.5389;AFR_AF=0.5242;EUR_AF=0.7515;SAS_AF=0.4305;AA=G|||;VT=SNP
8	111807183	rs10107334	C	T	100	PASS	AC=2066;AF=0.41254;AN=5008;NS=2504;DP=12204;EAS_AF=0.4276;AMR_AF=0.5043;AFR_AF=0.0825;EUR_AF=0.7505;SAS_AF=0.4305;AA=C|||;VT=SNP
8	111807362	rs6993743	A	G	100	PASS	AC=3637;AF=0.726238;AN=5008;NS=2504;DP=13893;EAS_AF=0.4345;AMR_AF=0.6599;AFR_AF=0.9622;EUR_AF=0.8539;SAS_AF=0.6237;AA=G|||;VT=SNP
8	111809478	rs11781088	A	G	100	PASS	AC=2676;AF=0.534345;AN=5008;NS=2504;DP=13865;EAS_AF=0.4276;AMR_AF=0.5389;AFR_AF=0.5242;EUR_AF=0.7515;SAS_AF=0.4315;AA=A|||;VT=SNP
8	111809523	rs10087692	G	A	100	PASS	AC=2686;AF=0.536342;AN=5008;NS=2504;DP=14656;EAS_AF=0.4276;AMR_AF=0.5403;AFR_AF=0.5325;EUR_AF=0.7515;SAS_AF=0.4294;AA=G|||;VT=SNP
8	111811966	rs10105924	C	A	100	PASS	AC=2065;AF=0.41234;AN=5008;NS=2504;DP=14124;EAS_AF=0.4276;AMR_AF=0.5043;AFR_AF=0.0825;EUR_AF=0.7485;SAS_AF=0.4315;AA=C|||;VT=SNP
8	111817071	rs11994590	A	G	100	PASS	AC=2672;AF=0.533546;AN=5008;NS=2504;DP=15152;EAS_AF=0.4286;AMR_AF=0.5418;AFR_AF=0.5219;EUR_AF=0.7475;SAS_AF=0.4315;AA=A|||;VT=SNP
8	111817591	rs6469322	G	A	100	PASS	AC=3393;AF=0.677516;AN=5008;NS=2504;DP=16745;EAS_AF=0.4286;AMR_AF=0.6268;AFR_AF=0.8828;EUR_AF=0.8191;SAS_AF=0.547;AA=A|||;VT=SNP
8	111820489	rs58247271	A	G	100	PASS	AC=2670;AF=0.533147;AN=5008;NS=2504;DP=18498;EAS_AF=0.4286;AMR_AF=0.5418;AFR_AF=0.5212;EUR_AF=0.7465;SAS_AF=0.4315;AA=A|||;VT=SNP
8	111823286	rs4430061	T	C	100	PASS	AC=2388;AF=0.476837;AN=5008;NS=2504;DP=15117;EAS_AF=0.4286;AMR_AF=0.5303;AFR_AF=0.3147;EUR_AF=0.7465;SAS_AF=0.4305;AA=T|||;VT=SNP
8	111826308	rs4573245	G	A	100	PASS	AC=3637;AF=0.726238;AN=5008;NS=2504;DP=16176;EAS_AF=0.4365;AMR_AF=0.6628;AFR_AF=0.9629;EUR_AF=0.8479;SAS_AF=0.6247;AA=A|||;VT=SNP
8	111826564	rs11995114	T	A	100	PASS	AC=3637;AF=0.726238;AN=5008;NS=2504;DP=14733;EAS_AF=0.4365;AMR_AF=0.6628;AFR_AF=0.9629;EUR_AF=0.8479;SAS_AF=0.6247;AA=A|||;VT=SNP
8	111826826	rs1489356	G	A	100	PASS	AC=2669;AF=0.532947;AN=5008;NS=2504;DP=14186;EAS_AF=0.4296;AMR_AF=0.5418;AFR_AF=0.5204;EUR_AF=0.7465;SAS_AF=0.4305;AA=G|||;VT=SNP
8	111827128	rs13254308	C	T	100	PASS	AC=2669;AF=0.532947;AN=5008;NS=2504;DP=11408;EAS_AF=0.4296;AMR_AF=0.5418;AFR_AF=0.5204;EUR_AF=0.7465;SAS_AF=0.4305;AA=C|||;VT=SNP
8	111829321	rs62526926	G	A	100	PASS	AC=285;AF=0.0569089;AN=5008;NS=2504;DP=9747;EAS_AF=0.002;AMR_AF=0.0994;AFR_AF=0.003;EUR_AF=0.1799;SAS_AF=0.0297;AA=G|||;VT=SNP
8	111830799	rs6985097	A	G	100	PASS	AC=3574;AF=0.713658;AN=5008;NS=2504;DP=15788;EAS_AF=0.4355;AMR_AF=0.6571;AFR_AF=0.9213;EUR_AF=0.8469;SAS_AF=0.6227;AA=G|||;VT=SNP
8	111832605	rs7818667	T	A	100	PASS	AC=3634;AF=0.725639;AN=5008;NS=2504;DP=13806;EAS_AF=0.4345;AMR_AF=0.6628;AFR_AF=0.9637;EUR_AF=0.8479;SAS_AF=0.6227;AA=A|||;VT=SNP
8	111835693	rs4357259	C	A	100	PASS	AC=3278;AF=0.654553;AN=5008;NS=2504;DP=14688;EAS_AF=0.4355;AMR_AF=0.6311;AFR_AF=0.7126;EUR_AF=0.8449;SAS_AF=0.6227;AA=A|||;VT=SNP
8	111838078	rs1387410	A	T	100	PASS	AC=2055;AF=0.410343;AN=5008;NS=2504;DP=15425;EAS_AF=0.4276;AMR_AF=0.5058;AFR_AF=0.0832;EUR_AF=0.7445;SAS_AF=0.4233;AA=A|||;VT=SNP
8	111838640	rs10111631	C	T	100	PASS	AC=2324;AF=0.464058;AN=5008;NS=2504;DP=13203;EAS_AF=0.4276;AMR_AF=0.5173;AFR_AF=0.2806;EUR_AF=0.7445;SAS_AF=0.4233;AA=c|||;VT=SNP
8	111840003	rs1352549	G	A	100	PASS	AC=3010;AF=0.601038;AN=5008;NS=2504;DP=17357;EAS_AF=0.4286;AMR_AF=0.5865;AFR_AF=0.6225;EUR_AF=0.8151;SAS_AF=0.5399;AA=G|||;VT=SNP
8	111841293	rs11990571	T	C	100	PASS	AC=3279;AF=0.654752;AN=5008;NS=2504;DP=15943;EAS_AF=0.4345;AMR_AF=0.6297;AFR_AF=0.7148;EUR_AF=0.8449;SAS_AF=0.6227;AA=C|||;VT=SNP
8	111841448	rs7015288	A	G	100	PASS	AC=2065;AF=0.41234;AN=5008;NS=2504;DP=14863;EAS_AF=0.4286;AMR_AF=0.5101;AFR_AF=0.087;EUR_AF=0.7445;SAS_AF=0.4243;AA=A|||;VT=SNP
8	111841835	rs923429	A	C	100	PASS	AC=2116;AF=0.422524;AN=5008;NS=2504;DP=16479;EAS_AF=0.4276;AMR_AF=0.513;AFR_AF=0.1248;EUR_AF=0.7445;SAS_AF=0.4243;AA=A|||;VT=SNP
8	111842653	rs2130185	T	C	100	PASS	AC=1195;AF=0.238618;AN=5008;NS=2504;DP=15469;EAS_AF=0.2351;AMR_AF=0.2695;AFR_AF=0.0144;EUR_AF=0.5577;SAS_AF=0.1953;AA=T|||;VT=SNP
8	111842842	rs2351325	G	A	100	PASS	AC=3001;AF=0.599241;AN=5008;NS=2504;DP=17840;EAS_AF=0.4266;AMR_AF=0.5865;AFR_AF=0.6172;EUR_AF=0.8151;SAS_AF=0.5399;AA=G|||;VT=SNP
8	111845003	rs2087421	G	A	100	PASS	AC=2251;AF=0.449481;AN=5008;NS=2504;DP=18738;EAS_AF=0.4256;AMR_AF=0.513;AFR_AF=0.2284;EUR_AF=0.7445;SAS_AF=0.4243;AA=G|||;VT=SNP
8	111845435	rs1826046	C	A	100	PASS	AC=2234;AF=0.446086;AN=5008;NS=2504;DP=18016;EAS_AF=0.4256;AMR_AF=0.513;AFR_AF=0.2148;EUR_AF=0.7445;SAS_AF=0.4254;AA=C|||;VT=SNP
8	111846111	rs1489365	A	C	100	PASS	AC=3284;AF=0.655751;AN=5008;NS=2504;DP=18067;EAS_AF=0.4325;AMR_AF=0.6311;AFR_AF=0.7194;EUR_AF=0.8449;SAS_AF=0.6227;AA=C|||;VT=SNP
8	111846557	rs4255108	C	G	100	PASS	AC=4167;AF=0.832069;AN=5008;NS=2504;DP=17046;EAS_AF=0.5694;AMR_AF=0.7565;AFR_AF=0.997;EUR_AF=0.9682;SAS_AF=0.7935;AA=G|||;VT=SNP
8	111846900	rs1602042	C	T	100	PASS	AC=2043;AF=0.407947;AN=5008;NS=2504;DP=19433;EAS_AF=0.4256;AMR_AF=0.5072;AFR_AF=0.0741;EUR_AF=0.7445;SAS_AF=0.4243;AA=c|||;VT=SNP
8	111847553	rs1489364	T	G	100	PASS	AC=3631;AF=0.72504;AN=5008;NS=2504;DP=19468;EAS_AF=0.4325;AMR_AF=0.6628;AFR_AF=0.9637;EUR_AF=0.8479;SAS_AF=0.6217;AA=G|||;VT=SNP
8	111847963	rs56122240	G	A	100	PASS	AC=3271;AF=0.653155;AN=5008;NS=2504;DP=17691;EAS_AF=0.4325;AMR_AF=0.6297;AFR_AF=0.7103;EUR_AF=0.8449;SAS_AF=0.6227;AA=A|||;VT=SNP
8	111848832	rs4314627	A	G	100	PASS	AC=3201;AF=0.639177;AN=5008;NS=2504;DP=14222;EAS_AF=0.4276;AMR_AF=0.611;AFR_AF=0.7012;EUR_AF=0.8231;SAS_AF=0.6043;AA=G|||;VT=SNP
8	111848910	rs6991190	G	A	100	PASS	AC=3272;AF=0.653355;AN=5008;NS=2504;DP=15209;EAS_AF=0.4325;AMR_AF=0.6297;AFR_AF=0.711;EUR_AF=0.8449;SAS_AF=0.6227;AA=A|||;VT=SNP
8	111849533	rs1304076	A	C	100	PASS	AC=2338;AF=0.466853;AN=5008;NS=2504;DP=18096;EAS_AF=0.4256;AMR_AF=0.5216;AFR_AF=0.2897;EUR_AF=0.7445;SAS_AF=0.4243;AA=A|||;VT=SNP
8	111850034	rs11994263	T	C	100	PASS	AC=3633;AF=0.725439;AN=5008;NS=2504;DP=17371;EAS_AF=0.4335;AMR_AF=0.6628;AFR_AF=0.9637;EUR_AF=0.8479;SAS_AF=0.6227;AA=C|||;VT=SNP
8	111850482	rs10096910	T	C	100	PASS	AC=2251;AF=0.449481;AN=5008;NS=2504;DP=16457;EAS_AF=0.4256;AMR_AF=0.513;AFR_AF=0.2284;EUR_AF=0.7445;SAS_AF=0.4243;AA=T|||;VT=SNP
8	111850535	rs10110086	C	T	100	PASS	AC=3282;AF=0.655351;AN=5008;NS=2504;DP=16371;EAS_AF=0.4325;AMR_AF=0.6311;AFR_AF=0.7179;EUR_AF=0.8449;SAS_AF=0.6227;AA=T|||;VT=SNP
8	111851695	rs1387412	T	C	100	PASS	AC=2110;AF=0.421326;AN=5008;NS=2504;DP=15785;EAS_AF=0.4256;AMR_AF=0.5101;AFR_AF=0.1233;EUR_AF=0.7445;SAS_AF=0.4243;AA=T|||;VT=SNP
8	111853531	rs2882628	T	A	100	PASS	AC=2062;AF=0.411741;AN=5008;NS=2504;DP=12638;EAS_AF=0.4256;AMR_AF=0.5072;AFR_AF=0.0885;EUR_AF=0.7445;SAS_AF=0.4243;AA=T|||;VT=SNP
8	111854117	rs4512357	T	A	100	PASS	AC=3282;AF=0.655351;AN=5008;NS=2504;DP=14993;EAS_AF=0.4325;AMR_AF=0.6326;AFR_AF=0.7171;EUR_AF=0.8449;SAS_AF=0.6227;AA=A|||;VT=SNP
8	111854491	rs2882708	T	C	100	PASS	AC=2104;AF=0.420128;AN=5008;NS=2504;DP=16630;EAS_AF=0.4256;AMR_AF=0.5086;AFR_AF=0.1195;EUR_AF=0.7445;SAS_AF=0.4243;AA=T|||;VT=SNP
8	111855887	rs4498516	A	G	100	PASS	AC=2344;AF=0.468051;AN=5008;NS=2504;DP=17223;EAS_AF=0.4256;AMR_AF=0.5216;AFR_AF=0.2943;EUR_AF=0.7445;SAS_AF=0.4243;AA=A|||;VT=SNP
8	111857965	rs4443634	G	A	100	PASS	AC=2721;AF=0.543331;AN=5008;NS=2504;DP=11738;EAS_AF=0.4335;AMR_AF=0.5807;AFR_AF=0.4554;EUR_AF=0.7763;SAS_AF=0.5092;AA=G|||;VT=SNP
8	111857988	rs4329250	T	C	100	PASS	AC=2729;AF=0.544928;AN=5008;NS=2504;DP=13008;EAS_AF=0.4335;AMR_AF=0.5865;AFR_AF=0.4576;EUR_AF=0.7773;SAS_AF=0.5092;AA=t|||;VT=SNP
8	111858034	rs1906825	G	A	100	PASS	AC=2310;AF=0.461262;AN=5008;NS=2504;DP=12976;EAS_AF=0.4335;AMR_AF=0.5432;AFR_AF=0.1649;EUR_AF=0.7744;SAS_AF=0.5102;AA=G|||;VT=SNP
8	111858082	rs1906824	A	G	100	PASS	AC=2305;AF=0.460264;AN=5008;NS=2504;DP=12350;EAS_AF=0.4325;AMR_AF=0.5418;AFR_AF=0.1649;EUR_AF=0.7744;SAS_AF=0.5072;AA=A|||;VT=SNP
8	111858261	rs13264280	C	A	100	PASS	AC=2312;AF=0.461661;AN=5008;NS=2504;DP=12187;EAS_AF=0.4325;AMR_AF=0.5432;AFR_AF=0.1694;EUR_AF=0.7744;SAS_AF=0.5072;AA=A|||;VT=SNP
8	111858850	rs13273549	G	C	100	PASS	AC=2608;AF=0.520767;AN=5008;NS=2504;DP=16972;EAS_AF=0.4325;AMR_AF=0.5648;AFR_AF=0.382;EUR_AF=0.7744;SAS_AF=0.5072;AA=G|||;VT=SNP
8	111859069	rs11994274	G	A	100	PASS	AC=3222;AF=0.643371;AN=5008;NS=2504;DP=18938;EAS_AF=0.4335;AMR_AF=0.6225;AFR_AF=0.6762;EUR_AF=0.8449;SAS_AF=0.6227;AA=A|||;VT=SNP
8	111860724	rs11774323	T	C	100	PASS	AC=2530;AF=0.505192;AN=5008;NS=2504;DP=17610;EAS_AF=0.4325;AMR_AF=0.5562;AFR_AF=0.3275;EUR_AF=0.7744;SAS_AF=0.5072;AA=T|||;VT=SNP
8	111862391	rs28653273	G	T	100	PASS	AC=2063;AF=0.411941;AN=5008;NS=2504;DP=17651;EAS_AF=0.4276;AMR_AF=0.5072;AFR_AF=0.0877;EUR_AF=0.7445;SAS_AF=0.4243;AA=G|||;VT=SNP
8	111862528	rs16881248	A	C	100	PASS	AC=2530;AF=0.505192;AN=5008;NS=2504;DP=17628;EAS_AF=0.4335;AMR_AF=0.5548;AFR_AF=0.3275;EUR_AF=0.7744;SAS_AF=0.5072;AA=A|||;VT=SNP
8	111862782	rs1489368	A	G	100	PASS	AC=2302;AF=0.459665;AN=5008;NS=2504;DP=16866;EAS_AF=0.4335;AMR_AF=0.5375;AFR_AF=0.1634;EUR_AF=0.7744;SAS_AF=0.5082;AA=A|||;VT=SNP
8	111863127	rs13261074	C	T	100	PASS	AC=3199;AF=0.638778;AN=5008;NS=2504;DP=14584;EAS_AF=0.4345;AMR_AF=0.6225;AFR_AF=0.6573;EUR_AF=0.8449;SAS_AF=0.6237;AA=t|||;VT=SNP
8	111865461	rs958443	A	G	100	PASS	AC=1366;AF=0.272764;AN=5008;NS=2504;DP=18004;EAS_AF=0.5685;AMR_AF=0.3372;AFR_AF=0.0356;EUR_AF=0.1511;SAS_AF=0.3681;AA=A|||;VT=SNP
8	111865623	rs12548358	G	A	100	PASS	AC=1366;AF=0.272764;AN=5008;NS=2504;DP=17245;EAS_AF=0.5685;AMR_AF=0.3372;AFR_AF=0.0356;EUR_AF=0.1511;SAS_AF=0.3681;AA=g|||;VT=SNP
8	111866924	rs10955547	T	A	100	PASS	AC=1365;AF=0.272564;AN=5008;NS=2504;DP=15494;EAS_AF=0.5685;AMR_AF=0.3372;AFR_AF=0.0356;EUR_AF=0.1501;SAS_AF=0.3681;AA=T|||;VT=SNP
8	111867365	rs12681712	C	T	100	PASS	AC=1365;AF=0.272564;AN=5008;NS=2504;DP=16760;EAS_AF=0.5685;AMR_AF=0.3372;AFR_AF=0.0356;EUR_AF=0.1501;SAS_AF=0.3681;AA=C|||;VT=SNP
8	111867792	rs10808439	C	T	100	PASS	AC=2902;AF=0.579473;AN=5008;NS=2504;DP=12510;EAS_AF=0.5754;AMR_AF=0.4942;AFR_AF=0.8858;EUR_AF=0.2535;SAS_AF=0.5654;AA=T|||;VT=SNP
8	111868930	rs1489372	G	A	100	PASS	AC=2161;AF=0.43151;AN=5008;NS=2504;DP=15585;EAS_AF=0.5754;AMR_AF=0.4121;AFR_AF=0.5038;EUR_AF=0.1839;SAS_AF=0.454;AA=G|||;VT=SNP
8	111869073	rs2130187	A	G	100	PASS	AC=1365;AF=0.272564;AN=5008;NS=2504;DP=16764;EAS_AF=0.5685;AMR_AF=0.3372;AFR_AF=0.0356;EUR_AF=0.1501;SAS_AF=0.3681;AA=A|||;VT=SNP
8	111874358	rs6469327	C	T	100	PASS	AC=2939;AF=0.586861;AN=5008;NS=2504;DP=20203;EAS_AF=0.5754;AMR_AF=0.4942;AFR_AF=0.9138;EUR_AF=0.2535;SAS_AF=0.5654;AA=T|||;VT=SNP
8	111876342	rs923433	G	A	100	PASS	AC=2955;AF=0.590056;AN=5008;NS=2504;DP=18385;EAS_AF=0.5754;AMR_AF=0.4942;AFR_AF=0.9259;EUR_AF=0.2535;SAS_AF=0.5654;AA=A|||;VT=SNP
8	111882538	rs13261668	C	T	100	PASS	AC=1363;AF=0.272165;AN=5008;NS=2504;DP=17004;EAS_AF=0.5685;AMR_AF=0.3343;AFR_AF=0.0356;EUR_AF=0.1501;SAS_AF=0.3681;AA=C|||;VT=SNP
8	111882939	rs1489362	A	C	100	PASS	AC=2825;AF=0.564097;AN=5008;NS=2504;DP=16426;EAS_AF=0.5754;AMR_AF=0.4827;AFR_AF=0.8336;EUR_AF=0.2535;SAS_AF=0.5654;AA=C|||;VT=SNP
8	111888551	rs1352551	C	T	100	PASS	AC=2936;AF=0.586262;AN=5008;NS=2504;DP=10273;EAS_AF=0.5764;AMR_AF=0.4914;AFR_AF=0.9123;EUR_AF=0.2535;SAS_AF=0.5654;AA=T|||;VT=SNP
8	111889825	rs112768187	T	C	100	PASS	AC=186;AF=0.0371406;AN=5008;NS=2504;DP=13931;EAS_AF=0.0069;AMR_AF=0.0303;AFR_AF=0.0197;EUR_AF=0.0835;SAS_AF=0.0491;AA=T|||;VT=SNP
8	111890754	rs13271200	A	G	100	PASS	AC=1386;AF=0.276757;AN=5008;NS=2504;DP=15627;EAS_AF=0.5694;AMR_AF=0.3372;AFR_AF=0.0363;EUR_AF=0.1501;SAS_AF=0.3875;AA=A|||;VT=SNP
8	111891878	rs1387414	C	T	100	PASS	AC=1362;AF=0.271965;AN=5008;NS=2504;DP=13371;EAS_AF=0.5675;AMR_AF=0.3343;AFR_AF=0.0356;EUR_AF=0.1501;SAS_AF=0.3681;AA=C|||;VT=SNP
8	111894555	rs2171707	T	C	100	PASS	AC=2866;AF=0.572284;AN=5008;NS=2504;DP=18608;EAS_AF=0.5774;AMR_AF=0.4856;AFR_AF=0.8457;EUR_AF=0.2535;SAS_AF=0.5869;AA=C|||;VT=SNP
8	111899261	rs74556829	T	A	100	PASS	AC=853;AF=0.170327;AN=5008;NS=2504;DP=17616;EAS_AF=0.4345;AMR_AF=0.2565;AFR_AF=0.0045;EUR_AF=0.0477;SAS_AF=0.1871;AA=T|||;VT=SNP
8	111902142	rs6985111	T	C	100	PASS	AC=2963;AF=0.591653;AN=5008;NS=2504;DP=15530;EAS_AF=0.5774;AMR_AF=0.4942;AFR_AF=0.9145;EUR_AF=0.2545;SAS_AF=0.5859;AA=C|||;VT=SNP
8	111906048	rs10088693	T	C	100	PASS	AC=2980;AF=0.595048;AN=5008;NS=2504;DP=18040;EAS_AF=0.5794;AMR_AF=0.4928;AFR_AF=0.9251;EUR_AF=0.2545;SAS_AF=0.5879;AA=C|||;VT=SNP
8	111906864	rs931410	A	G	100	PASS	AC=3022;AF=0.603435;AN=5008;NS=2504;DP=19610;EAS_AF=0.5794;AMR_AF=0.4971;AFR_AF=0.9546;EUR_AF=0.2545;SAS_AF=0.5879;AA=G|||;VT=SNP
8	111909207	rs72677153	C	T	100	PASS	AC=1365;AF=0.272564;AN=5008;NS=2504;DP=17669;EAS_AF=0.5685;AMR_AF=0.3329;AFR_AF=0.0363;EUR_AF=0.1481;SAS_AF=0.3722;AA=c|||;VT=SNP
8	111910956	rs6469330	A	C	100	PASS	AC=2885;AF=0.576078;AN=5008;NS=2504;DP=19032;EAS_AF=0.5784;AMR_AF=0.487;AFR_AF=0.8699;EUR_AF=0.2545;SAS_AF=0.5706;AA=C|||;VT=SNP
8	111911510	rs6469331	T	C	100	PASS	AC=2958;AF=0.590655;AN=5008;NS=2504;DP=18172;EAS_AF=0.5794;AMR_AF=0.4899;AFR_AF=0.91;EUR_AF=0.2545;SAS_AF=0.5879;AA=C|||;VT=SNP
8	111916037	rs13264923	G	T	100	PASS	AC=2976;AF=0.594249;AN=5008;NS=2504;DP=17845;EAS_AF=0.5784;AMR_AF=0.4914;AFR_AF=0.9244;EUR_AF=0.2525;SAS_AF=0.589;AA=T|||;VT=SNP
8	111919591	rs11785408	A	G	100	PASS	AC=2885;AF=0.576078;AN=5008;NS=2504;DP=15137;EAS_AF=0.5794;AMR_AF=0.4827;AFR_AF=0.8585;EUR_AF=0.2535;SAS_AF=0.589;AA=G|||;VT=SNP
8	111920088	rs12545024	G	T	100	PASS	AC=2885;AF=0.576078;AN=5008;NS=2504;DP=15995;EAS_AF=0.5774;AMR_AF=0.4827;AFR_AF=0.8744;EUR_AF=0.2535;SAS_AF=0.5695;AA=T|||;VT=SNP
8	111921563	rs2220483	T	G	100	PASS	AC=2902;AF=0.579473;AN=5008;NS=2504;DP=13060;EAS_AF=0.5794;AMR_AF=0.4841;AFR_AF=0.8699;EUR_AF=0.2545;SAS_AF=0.589;AA=G|||;VT=SNP
8	111923110	rs66902653	G	A	100	PASS	AC=1365;AF=0.272564;AN=5008;NS=2504;DP=17931;EAS_AF=0.5685;AMR_AF=0.3329;AFR_AF=0.0363;EUR_AF=0.1481;SAS_AF=0.3722;AA=G|||;VT=SNP
8	111924275	rs12677040	G	A	100	PASS	AC=174;AF=0.0347444;AN=5008;NS=2504;DP=13503;EAS_AF=0.0833;AMR_AF=0.0115;AFR_AF=0.0008;EUR_AF=0.0388;SAS_AF=0.0429;AA=G|||;VT=SNP
8	111925788	rs16881360	T	C	100	PASS	AC=1343;AF=0.268171;AN=5008;NS=2504;DP=15560;EAS_AF=0.5655;AMR_AF=0.3141;AFR_AF=0.0363;EUR_AF=0.1282;SAS_AF=0.3865;AA=T|||;VT=SNP
8	111931936	rs12545941	C	T	100	PASS	AC=1320;AF=0.263578;AN=5008;NS=2504;DP=13396;EAS_AF=0.5635;AMR_AF=0.3141;AFR_AF=0.0363;EUR_AF=0.1272;SAS_AF=0.3661;AA=C|||;VT=SNP
8	111935796	rs10113434	T	C	100	PASS	AC=2146;AF=0.428514;AN=5008;NS=2504;DP=16483;EAS_AF=0.4256;AMR_AF=0.5331;AFR_AF=0.1104;EUR_AF=0.7674;SAS_AF=0.4387;AA=T|||;VT=SNP
8	111942570	rs10105281	C	T	100	PASS	AC=2186;AF=0.436502;AN=5008;NS=2504;DP=17199;EAS_AF=0.4216;AMR_AF=0.536;AFR_AF=0.1566;EUR_AF=0.7664;SAS_AF=0.4202;AA=C|||;VT=SNP
8	111943164	rs12677790	A	G	100	PASS	AC=1294;AF=0.258387;AN=5008;NS=2504;DP=13472;EAS_AF=0.5694;AMR_AF=0.2997;AFR_AF=0.0363;EUR_AF=0.1074;SAS_AF=0.364;AA=A|||;VT=SNP
8	111943344	rs10955548	A	C	100	PASS	AC=1295;AF=0.258586;AN=5008;NS=2504;DP=15375;EAS_AF=0.5694;AMR_AF=0.2997;AFR_AF=0.0371;EUR_AF=0.1074;SAS_AF=0.364;AA=A|||;VT=SNP
8	111946760	rs4514011	C	T	100	PASS	AC=2147;AF=0.428714;AN=5008;NS=2504;DP=19642;EAS_AF=0.4236;AMR_AF=0.5331;AFR_AF=0.1142;EUR_AF=0.7664;SAS_AF=0.4376;AA=C|||;VT=SNP
8	111949677	rs12677234	G	A	100	PASS	AC=1271;AF=0.253794;AN=5008;NS=2504;DP=19253;EAS_AF=0.5665;AMR_AF=0.2997;AFR_AF=0.0356;EUR_AF=0.1064;SAS_AF=0.3456;AA=G|||;VT=SNP
8	111952230	rs4289849	C	A	100	PASS	AC=1978;AF=0.394968;AN=5008;NS=2504;DP=19529;EAS_AF=0.5754;AMR_AF=0.3934;AFR_AF=0.3949;EUR_AF=0.163;SAS_AF=0.4489;AA=C|||;VT=SNP
8	111957573	rs36081119	G	T	100	PASS	AC=1272;AF=0.253994;AN=5008;NS=2504;DP=18040;EAS_AF=0.5665;AMR_AF=0.2997;AFR_AF=0.0356;EUR_AF=0.1064;SAS_AF=0.3466;AA=G|||;VT=SNP
8	111963664	rs12546759	C	T	100	PASS	AC=1275;AF=0.254593;AN=5008;NS=2504;DP=17712;EAS_AF=0.5694;AMR_AF=0.2997;AFR_AF=0.0363;EUR_AF=0.1064;SAS_AF=0.3456;AA=C|||;VT=SNP
8	111972205	rs12541889	T	G	100	PASS	AC=2000;AF=0.399361;AN=5008;NS=2504;DP=18621;EAS_AF=0.5774;AMR_AF=0.3934;AFR_AF=0.3956;EUR_AF=0.163;SAS_AF=0.4683;AA=T|||;VT=SNP
8	111977928	rs4876328	C	G	100	PASS	AC=2203;AF=0.439896;AN=5008;NS=2504;DP=15936;EAS_AF=0.4196;AMR_AF=0.5375;AFR_AF=0.1619;EUR_AF=0.7674;SAS_AF=0.4305;AA=C|||;VT=SNP
8	111979211	rs28367343	A	G	100	PASS	AC=2205;AF=0.440296;AN=5008;NS=2504;DP=10719;EAS_AF=0.4226;AMR_AF=0.536;AFR_AF=0.1619;EUR_AF=0.7674;SAS_AF=0.4305;AA=A|||;VT=SNP
8	111980415	rs13269197	A	C	100	PASS	AC=2206;AF=0.440495;AN=5008;NS=2504;DP=13176;EAS_AF=0.4216;AMR_AF=0.536;AFR_AF=0.1626;EUR_AF=0.7674;SAS_AF=0.4315;AA=A|||;VT=SNP
8	111981643	rs61224411	A	G	100	PASS	AC=1294;AF=0.258387;AN=5008;NS=2504;DP=12494;EAS_AF=0.5694;AMR_AF=0.2997;AFR_AF=0.0363;EUR_AF=0.1074;SAS_AF=0.364;AA=A|||;VT=SNP
8	111982048	rs7819770	C	T	100	PASS	AC=2069;AF=0.413139;AN=5008;NS=2504;DP=12032;EAS_AF=0.4206;AMR_AF=0.5317;AFR_AF=0.0787;EUR_AF=0.7654;SAS_AF=0.411;AA=C|||;VT=SNP
8	111982330	rs7386585	A	T	100	PASS	AC=4434;AF=0.885383;AN=5008;NS=2504;DP=13541;EAS_AF=0.9841;AMR_AF=0.9424;AFR_AF=0.7504;EUR_AF=0.9294;SAS_AF=0.8804;AA=A|||;VT=SNP
8	111982871	rs61445572	A	C	100	PASS	AC=549;AF=0.109625;AN=5008;NS=2504;DP=13699;EAS_AF=0.1835;AMR_AF=0.1988;AFR_AF=0.0076;EUR_AF=0.0875;SAS_AF=0.1309;AA=A|||;VT=SNP
8	111992000	rs35609046	T	C	100	PASS	AC=2196;AF=0.438498;AN=5008;NS=2504;DP=15112;EAS_AF=0.4177;AMR_AF=0.536;AFR_AF=0.1604;EUR_AF=0.7674;SAS_AF=0.4284;AA=T|||;VT=SNP
8	111993139	rs4876347	C	T	100	PASS	AC=2151;AF=0.429513;AN=5008;NS=2504;DP=15144;EAS_AF=0.4167;AMR_AF=0.5346;AFR_AF=0.1271;EUR_AF=0.7664;SAS_AF=0.4305;AA=T|||;VT=SNP
8	112004764	rs72677194	C	T	100	PASS	AC=1272;AF=0.253994;AN=5008;NS=2504;DP=17984;EAS_AF=0.5694;AMR_AF=0.2997;AFR_AF=0.0348;EUR_AF=0.1074;SAS_AF=0.3436;AA=c|||;VT=SNP
8	112006204	rs10100737	A	T	100	PASS	AC=2136;AF=0.426518;AN=5008;NS=2504;DP=16187;EAS_AF=0.4206;AMR_AF=0.5331;AFR_AF=0.1271;EUR_AF=0.7674;SAS_AF=0.411;AA=A|||;VT=SNP
8	112007991	rs10095358	T	C	100	PASS	AC=2201;AF=0.439497;AN=5008;NS=2504;DP=14115;EAS_AF=0.4216;AMR_AF=0.5375;AFR_AF=0.1596;EUR_AF=0.7674;SAS_AF=0.4294;AA=T|||;VT=SNP
8	112015011	rs13253221	T	C	100	PASS	AC=2161;AF=0.43151;AN=5008;NS=2504;DP=16487;EAS_AF=0.4216;AMR_AF=0.5346;AFR_AF=0.1309;EUR_AF=0.7664;SAS_AF=0.4305;AA=T|||;VT=SNP
8	112015304	rs4464997	C	T	100	PASS	AC=1272;AF=0.253994;AN=5008;NS=2504;DP=17250;EAS_AF=0.5704;AMR_AF=0.2997;AFR_AF=0.0348;EUR_AF=0.1074;SAS_AF=0.3425;AA=C|||;VT=SNP
8	112021630	rs4493937	C	A	100	PASS	AC=1308;AF=0.261182;AN=5008;NS=2504;DP=17110;EAS_AF=0.252;AMR_AF=0.2795;AFR_AF=0.0673;EUR_AF=0.501;SAS_AF=0.273;AA=C|||;VT=SNP
8	112023648	rs68033740	G	C	100	PASS	AC=1541;AF=0.307708;AN=5008;NS=2504;DP=13570;EAS_AF=0.6419;AMR_AF=0.402;AFR_AF=0.0416;EUR_AF=0.1809;SAS_AF=0.3865;AA=G|||;VT=SNP
8	112026724	rs7828377	A	G	100	PASS	AC=468;AF=0.0934505;AN=5008;NS=2504;DP=15585;EAS_AF=0.006;AMR_AF=0.1311;AFR_AF=0.0083;EUR_AF=0.2942;SAS_AF=0.0654;AA=A|||;VT=SNP
8	112027321	rs4526392	G	A	100	PASS	AC=3366;AF=0.672125;AN=5008;NS=2504;DP=19787;EAS_AF=0.7669;AMR_AF=0.7594;AFR_AF=0.3812;EUR_AF=0.8419;SAS_AF=0.7311;AA=G|||;VT=SNP
8	112027482	rs10086493	G	A	100	PASS	AC=3367;AF=0.672324;AN=5008;NS=2504;DP=14299;EAS_AF=0.7669;AMR_AF=0.7594;AFR_AF=0.3812;EUR_AF=0.8419;SAS_AF=0.7321;AA=G|||;VT=SNP
8	112027937	rs117978519	G	T	100	PASS	AC=535;AF=0.106829;AN=5008;NS=2504;DP=18177;EAS_AF=0.2321;AMR_AF=0.1009;AFR_AF=0.0053;EUR_AF=0.0915;SAS_AF=0.135;AA=G|||;VT=SNP
8	112027941	rs10089865	G	A	100	PASS	AC=3367;AF=0.672324;AN=5008;NS=2504;DP=18308;EAS_AF=0.7669;AMR_AF=0.7594;AFR_AF=0.3812;EUR_AF=0.8419;SAS_AF=0.7321;AA=G|||;VT=SNP
8	112028234	rs4876879	G	A	100	PASS	AC=3366;AF=0.672125;AN=5008;NS=2504;DP=20341;EAS_AF=0.7669;AMR_AF=0.7594;AFR_AF=0.3812;EUR_AF=0.841;SAS_AF=0.7321;AA=G|||;VT=SNP
8	112028871	rs12681879	T	C	100	PASS	AC=3368;AF=0.672524;AN=5008;NS=2504;DP=13876;EAS_AF=0.7669;AMR_AF=0.7594;AFR_AF=0.3812;EUR_AF=0.8429;SAS_AF=0.7321;AA=T|||;VT=SNP
8	112031123	rs4130017	A	G	100	PASS	AC=3400;AF=0.678914;AN=5008;NS=2504;DP=16359;EAS_AF=0.7718;AMR_AF=0.7579;AFR_AF=0.4054;EUR_AF=0.8429;SAS_AF=0.728;AA=a|||;VT=SNP
8	112032887	rs3096724	G	T	100	PASS	AC=538;AF=0.107428;AN=5008;NS=2504;DP=17104;EAS_AF=0.2272;AMR_AF=0.1023;AFR_AF=0.0053;EUR_AF=0.0885;SAS_AF=0.1452;AA=G|||;VT=SNP
8	112033379	rs12546516	G	A	100	PASS	AC=3340;AF=0.666933;AN=5008;NS=2504;DP=18829;EAS_AF=0.7718;AMR_AF=0.755;AFR_AF=0.3631;EUR_AF=0.841;SAS_AF=0.728;AA=G|||;VT=SNP
8	112036870	rs3134525	C	T	100	PASS	AC=543;AF=0.108427;AN=5008;NS=2504;DP=14350;EAS_AF=0.2262;AMR_AF=0.1037;AFR_AF=0.0053;EUR_AF=0.0944;SAS_AF=0.1442;AA=C|||;VT=SNP
8	112036902	rs1834738	T	C	100	PASS	AC=3705;AF=0.739816;AN=5008;NS=2504;DP=13182;EAS_AF=0.7728;AMR_AF=0.7911;AFR_AF=0.6172;EUR_AF=0.8429;SAS_AF=0.729;AA=C|||;VT=SNP
8	112036908	rs1834737	C	A	100	PASS	AC=3340;AF=0.666933;AN=5008;NS=2504;DP=13096;EAS_AF=0.7718;AMR_AF=0.755;AFR_AF=0.3631;EUR_AF=0.841;SAS_AF=0.728;AA=C|||;VT=SNP
8	112037092	rs1834736	A	G	100	PASS	AC=3713;AF=0.741414;AN=5008;NS=2504;DP=9627;EAS_AF=0.7728;AMR_AF=0.7925;AFR_AF=0.6225;EUR_AF=0.8429;SAS_AF=0.729;AA=G|||;VT=SNP
8	112037953	rs1991362	C	G	100	PASS	AC=3713;AF=0.741414;AN=5008;NS=2504;DP=12872;EAS_AF=0.7728;AMR_AF=0.7925;AFR_AF=0.6225;EUR_AF=0.8429;SAS_AF=0.729;AA=G|||;VT=SNP
8	112042278	rs77495739	A	G	100	PASS	AC=213;AF=0.0425319;AN=5008;NS=2504;DP=16390;EAS_AF=0.0486;AMR_AF=0.1167;AFR_AF=0.0023;EUR_AF=0.0616;SAS_AF=0.0184;AA=A|||;VT=SNP
8	112043204	rs4515587	A	T	100	PASS	AC=3715;AF=0.741813;AN=5008;NS=2504;DP=16410;EAS_AF=0.7728;AMR_AF=0.7925;AFR_AF=0.6241;EUR_AF=0.8429;SAS_AF=0.729;AA=T|||;VT=SNP
8	112045960	rs2114555	C	T	100	PASS	AC=3716;AF=0.742013;AN=5008;NS=2504;DP=18506;EAS_AF=0.7728;AMR_AF=0.7925;AFR_AF=0.6241;EUR_AF=0.8429;SAS_AF=0.7301;AA=T|||;VT=SNP
8	112045984	rs7838962	G	C	100	PASS	AC=3401;AF=0.679113;AN=5008;NS=2504;DP=17889;EAS_AF=0.7718;AMR_AF=0.7579;AFR_AF=0.4054;EUR_AF=0.8429;SAS_AF=0.729;AA=G|||;VT=SNP
8	112049175	rs2351543	C	T	100	PASS	AC=3714;AF=0.741613;AN=5008;NS=2504;DP=14305;EAS_AF=0.7728;AMR_AF=0.7925;AFR_AF=0.6233;EUR_AF=0.8429;SAS_AF=0.729;AA=T|||;VT=SNP
8	112049335	rs12544188	G	T	100	PASS	AC=3400;AF=0.678914;AN=5008;NS=2504;DP=10998;EAS_AF=0.7718;AMR_AF=0.7579;AFR_AF=0.4054;EUR_AF=0.8429;SAS_AF=0.728;AA=G|||;VT=SNP
8	112050793	rs75368636	G	A	100	PASS	AC=78;AF=0.0155751;AN=5008;NS=2504;DP=14936;EAS_AF=0.0099;AMR_AF=0.0086;AFR_AF=0.0023;EUR_AF=0.0199;SAS_AF=0.0399;AA=G|||;VT=SNP
8	112051510	rs6999617	G	T	100	PASS	AC=3392;AF=0.677316;AN=5008;NS=2504;DP=17869;EAS_AF=0.7659;AMR_AF=0.7565;AFR_AF=0.4047;EUR_AF=0.8429;SAS_AF=0.728;AA=G|||;VT=SNP
8	112053368	rs2081690	C	G	100	PASS	AC=3397;AF=0.678315;AN=5008;NS=2504;DP=11963;EAS_AF=0.7669;AMR_AF=0.7579;AFR_AF=0.4062;EUR_AF=0.8439;SAS_AF=0.728;AA=C|||;VT=SNP
8	112053550	rs2033144	T	C	100	PASS	AC=3710;AF=0.740815;AN=5008;NS=2504;DP=12816;EAS_AF=0.7679;AMR_AF=0.7911;AFR_AF=0.6225;EUR_AF=0.8439;SAS_AF=0.7311;AA=C|||;VT=SNP
8	112054197	rs10101957	A	C	100	PASS	AC=3710;AF=0.740815;AN=5008;NS=2504;DP=16598;EAS_AF=0.7679;AMR_AF=0.7911;AFR_AF=0.621;EUR_AF=0.8459;SAS_AF=0.7311;AA=C|||;VT=SNP
8	112056131	rs2052801	G	A	100	PASS	AC=1379;AF=0.275359;AN=5008;NS=2504;DP=17340;EAS_AF=0.131;AMR_AF=0.3112;AFR_AF=0.0499;EUR_AF=0.6332;SAS_AF=0.3354;AA=g|||;VT=SNP
8	112058442	rs4876446	G	T	100	PASS	AC=3090;AF=0.617013;AN=5008;NS=2504;DP=16233;EAS_AF=0.7669;AMR_AF=0.7435;AFR_AF=0.18;EUR_AF=0.8419;SAS_AF=0.7321;AA=G|||;VT=SNP
8	112060308	rs13278392	G	A	100	PASS	AC=3090;AF=0.617013;AN=5008;NS=2504;DP=15496;EAS_AF=0.7669;AMR_AF=0.7435;AFR_AF=0.18;EUR_AF=0.8419;SAS_AF=0.7321;AA=G|||;VT=SNP
8	112061575	rs1116032	G	C	100	PASS	AC=3714;AF=0.741613;AN=5008;NS=2504;DP=17156;EAS_AF=0.7679;AMR_AF=0.7911;AFR_AF=0.6218;EUR_AF=0.8469;SAS_AF=0.7331;AA=C|||;VT=SNP
8	112062191	rs10099529	T	C	100	PASS	AC=3377;AF=0.674321;AN=5008;NS=2504;DP=15195;EAS_AF=0.7669;AMR_AF=0.7565;AFR_AF=0.3873;EUR_AF=0.8459;SAS_AF=0.7321;AA=-|||;VT=SNP
8	112062320	rs10112668	A	G	100	PASS	AC=3376;AF=0.674121;AN=5008;NS=2504;DP=14087;EAS_AF=0.7669;AMR_AF=0.7565;AFR_AF=0.3865;EUR_AF=0.8459;SAS_AF=0.7321;AA=A|||;VT=SNP
8	112065224	rs10096676	C	A	100	PASS	AC=3396;AF=0.678115;AN=5008;NS=2504;DP=12762;EAS_AF=0.7669;AMR_AF=0.7565;AFR_AF=0.4017;EUR_AF=0.8459;SAS_AF=0.7321;AA=C|||;VT=SNP
8	112068743	rs1427178	C	T	100	PASS	AC=3336;AF=0.666134;AN=5008;NS=2504;DP=13603;EAS_AF=0.7669;AMR_AF=0.7536;AFR_AF=0.3593;EUR_AF=0.8439;SAS_AF=0.7321;AA=c|||;VT=SNP
8	112071539	rs13265578	G	T	100	PASS	AC=3717;AF=0.742212;AN=5008;NS=2504;DP=18626;EAS_AF=0.7679;AMR_AF=0.7911;AFR_AF=0.6248;EUR_AF=0.8459;SAS_AF=0.7331;AA=T|||;VT=SNP
8	112071566	rs4876457	A	T	100	PASS	AC=3718;AF=0.742412;AN=5008;NS=2504;DP=18368;EAS_AF=0.7679;AMR_AF=0.7925;AFR_AF=0.6248;EUR_AF=0.8459;SAS_AF=0.7331;AA=T|||;VT=SNP
8	112071990	rs4876280	T	C	100	PASS	AC=3579;AF=0.714657;AN=5008;NS=2504;DP=19967;EAS_AF=0.7679;AMR_AF=0.7867;AFR_AF=0.5227;EUR_AF=0.8459;SAS_AF=0.7331;AA=C|||;VT=SNP
8	112072774	rs10104030	A	G	100	PASS	AC=3716;AF=0.742013;AN=5008;NS=2504;DP=18716;EAS_AF=0.7679;AMR_AF=0.7911;AFR_AF=0.6241;EUR_AF=0.8459;SAS_AF=0.7331;AA=G|||;VT=SNP
8	112077214	rs10217003	T	C	100	PASS	AC=3496;AF=0.698083;AN=5008;NS=2504;DP=15678;EAS_AF=0.7688;AMR_AF=0.7709;AFR_AF=0.4705;EUR_AF=0.839;SAS_AF=0.7362;AA=T|||;VT=SNP
8	112079211	rs1896238	A	G	100	PASS	AC=3570;AF=0.712859;AN=5008;NS=2504;DP=15939;EAS_AF=0.7679;AMR_AF=0.7536;AFR_AF=0.593;EUR_AF=0.7734;SAS_AF=0.727;AA=A|||;VT=SNP
```
