## Supplementary material for "Characterization of shared and ancestry-specific signals driving complex traits using multi-ancestry fine-mapping": mesusieoutput

```
                 eur          afr      eur_afr
   [1,] 0.0002410703 0.0002146266 7.019979e-05
   [2,] 0.0002410852 0.0002178494 7.115399e-05
   [3,] 0.0002410513 0.0002248494 7.348740e-05
   [4,] 0.0002410781 0.0002140613 6.999740e-05
   [5,] 0.0002401913 0.0002143968 7.112772e-05
   [6,] 0.0002410694 0.0002152878 7.040879e-05
   [7,] 0.0002411441 0.0002195946 7.153296e-05
   [8,] 0.0002410969 0.0002143099 7.001359e-05
   [9,] 0.0002410610 0.0002109341 6.907605e-05
  [10,] 0.0002410685 0.0002143921 7.013247e-05
  [11,] 0.0002410694 0.0002143227 7.010802e-05
  [12,] 0.0002411745 0.0003307507 1.059257e-04
  [13,] 0.0002410833 0.0002378541 7.743094e-05
  [14,] 0.0002411821 0.0003204359 1.026912e-04
  [15,] 0.0002411674 0.0003138946 1.007748e-04
  [16,] 0.0002411825 0.0003211093 1.028953e-04
  [17,] 0.0002410700 0.0002153023 7.041230e-05
  [18,] 0.0002410708 0.0002113720 6.918123e-05
  [19,] 0.0002410691 0.0002141691 7.005966e-05
  [20,] 0.0002410708 0.0002145051 7.015909e-05
  [21,] 0.0002410803 0.0002146144 7.016214e-05
  [22,] 0.0002410869 0.0002136649 6.984501e-05
  [23,] 0.0002410120 0.0002713975 8.923705e-05
  [24,] 0.0002411845 0.0003111401 9.981077e-05
  [25,] 0.0002410793 0.0002133030 6.975618e-05
  [26,] 0.0002410590 0.0002195957 7.179426e-05
  [27,] 0.0002410711 0.0002180828 7.127638e-05
  [28,] 0.0002410653 0.0002195957 7.177082e-05
  [29,] 0.0002410621 0.0002206414 7.211031e-05
  [30,] 0.0002410684 0.0002199874 7.188230e-05
  [31,] 0.0002410682 0.0002188191 7.151718e-05
  [32,] 0.0002410625 0.0002229560 7.283397e-05
  [33,] 0.0002410789 0.0002206309 7.204633e-05
  [34,] 0.0002410785 0.0002201618 7.190065e-05
  [35,] 0.0002410709 0.0002211077 7.222353e-05
  [36,] 0.0002410885 0.0002205234 7.197826e-05
  [37,] 0.0002410679 0.0002220390 7.252604e-05
  [38,] 0.0002410310 0.0002206277 7.222917e-05
  [39,] 0.0002410730 0.0002201842 7.192708e-05
  [40,] 0.0002410489 0.0002195957 7.183268e-05
  [41,] 0.0002412839 0.0002188106 7.086465e-05
  [42,] 0.0002410138 0.0002713212 8.919852e-05
  [43,] 0.0002410711 0.0002192602 7.164455e-05
  [44,] 0.0002410702 0.0002191541 7.161464e-05
  [45,] 0.0002410649 0.0002224980 7.268144e-05
  [46,] 0.0002410628 0.0002220847 7.255974e-05
  [47,] 0.0002410627 0.0002189460 7.157710e-05
  [48,] 0.0002410622 0.0002195957 7.178208e-05
  [49,] 0.0002410682 0.0002120954 6.941549e-05
  [50,] 0.0002410584 0.0002123906 6.953990e-05
  [51,] 0.0002410666 0.0002193380 7.168510e-05
  [52,] 0.0002410602 0.0002195153 7.176361e-05
  [53,] 0.0002410619 0.0002195153 7.175725e-05
  [54,] 0.0002410721 0.0002201717 7.192607e-05
  [55,] 0.0002410591 0.0002201831 7.197832e-05
  [56,] 0.0002410640 0.0002195957 7.177534e-05
  [57,] 0.0002410651 0.0002169867 7.095464e-05
  [58,] 0.0002410646 0.0002192448 7.166372e-05
  [59,] 0.0002411535 0.0003281130 1.052692e-04
  [60,] 0.0002402424 0.0007239045 2.308515e-04
  [61,] 0.0002401878 0.0002135901 7.090604e-05
  [62,] 0.0002409472 0.0001719376 5.766599e-05
  [63,] 0.0002405840 0.0002397494 7.852224e-05
  [64,] 0.0002402500 0.0002071611 6.864791e-05
  [65,] 0.0002402416 0.0002074030 6.873417e-05
  [66,] 0.0002395228 0.0002940366 9.951716e-05
  [67,] 0.0002395882 0.0001904103 6.320034e-05
  [68,] 0.0002395900 0.0001957635 6.494974e-05
  [69,] 0.0002395892 0.0001958171 6.499077e-05
  [70,] 0.0002410296 0.0002521723 8.355941e-05
  [71,] 0.0002396255 0.0003073614 9.866645e-05
  [72,] 0.0002402379 0.0001784207 5.930113e-05
  [73,] 0.0002395452 0.0002351300 7.649754e-05
  [74,] 0.0002403152 0.0002393321 8.376455e-05
  [75,] 0.0002394943 0.0002044224 6.695442e-05
  [76,] 0.0002402201 0.0002046708 6.799262e-05
  [77,] 0.0002402168 0.0002161841 7.188257e-05
  [78,] 0.0002395639 0.0002742217 9.405524e-05
  [79,] 0.0002410220 0.0005067185 1.753539e-04
  [80,] 0.0002395935 0.0001898472 6.301091e-05
  [81,] 0.0002397540 0.0002668196 9.232619e-05
  [82,] 0.0002409620 0.0002370441 7.784803e-05
  [83,] 0.0002398027 0.0002712975 9.413028e-05
  [84,] 0.0002396902 0.0002828778 9.776711e-05
  [85,] 0.0002396757 0.0002838163 9.802684e-05
  [86,] 0.0002399890 0.0002978813 1.044964e-04
  [87,] 0.0002417657 0.0003886090 1.462974e-04
  [88,] 0.0002409994 0.0002018769 6.729751e-05
  [89,] 0.0002414384 0.0003968533 1.482616e-04
  [90,] 0.0002410903 0.0002750018 9.451264e-05
  [91,] 0.0002410141 0.0002499793 8.328391e-05
  [92,] 0.0002396110 0.0001892674 6.309713e-05
  [93,] 0.0002410053 0.0002971424 1.016909e-04
  [94,] 0.0002396571 0.0001918872 6.359335e-05
  [95,] 0.0002410618 0.0002651507 9.086846e-05
  [96,] 0.0002410649 0.0002677589 9.180641e-05
  [97,] 0.0002412662 0.0003869756 1.436427e-04
  [98,] 0.0002398000 0.0002141260 7.359407e-05
  [99,] 0.0002413523 0.0003743353 1.390360e-04
 [100,] 0.0002410129 0.0002320399 7.730664e-05
 [101,] 0.0002397187 0.0002873870 9.951839e-05
 [102,] 0.0002412880 0.0003862025 1.434289e-04
 [103,] 0.0002390975 0.0004933202 1.676342e-04
 [104,] 0.0002397601 0.0002931804 1.017891e-04
 [105,] 0.0002412919 0.0004021066 1.496922e-04
 [106,] 0.0002396450 0.0001936724 6.412049e-05
 [107,] 0.0002413518 0.0003808631 1.415990e-04
 [108,] 0.0002410142 0.0002540915 8.471760e-05
 [109,] 0.0002412251 0.0003995595 1.483890e-04
 [110,] 0.0002412394 0.0003948453 1.466064e-04
 [111,] 0.0002396440 0.0001922462 6.369163e-05
 [112,] 0.0002413252 0.0003909503 1.454535e-04
 [113,] 0.0002410148 0.0002499452 8.331620e-05
 [114,] 0.0002395965 0.0001825751 6.069986e-05
 [115,] 0.0002391255 0.0001741512 5.836647e-05
 [116,] 0.0002391016 0.0004723611 1.605693e-04
 [117,] 0.0002404690 0.0001659742 5.510677e-05
 [118,] 0.0002411492 0.0001826630 6.146452e-05
 [119,] 0.0002415476 0.0001853097 6.516318e-05
 [120,] 0.0002410138 0.0002498287 8.323471e-05
 [121,] 0.0002396191 0.0001902361 6.345883e-05
 [122,] 0.0002390686 0.0001735683 5.804074e-05
 [123,] 0.0002410140 0.0002498167 8.321765e-05
 [124,] 0.0002411887 0.0001917440 6.491812e-05
 [125,] 0.0002403642 0.0002327786 7.733986e-05
 [126,] 0.0002406516 0.0001691006 5.781334e-05
 [127,] 0.0002401452 0.0002408629 8.404624e-05
 [128,] 0.0002411529 0.0001890706 6.387691e-05
 [129,] 0.0002403688 0.0002325690 7.717746e-05
 [130,] 0.0002409763 0.0002326506 7.726752e-05
 [131,] 0.0002420315 0.0001599743 5.428387e-05
 [132,] 0.0002410362 0.0002534912 8.494102e-05
 [133,] 0.0002410435 0.0002509890 8.415141e-05
 [134,] 0.0002410011 0.0002511924 8.367007e-05
 [135,] 0.0002410284 0.0002665944 8.936964e-05
 [136,] 0.0002396266 0.0001945847 6.443804e-05
 [137,] 0.0002410339 0.0002700991 9.066078e-05
 [138,] 0.0002425194 0.0001740704 6.023982e-05
 [139,] 0.0002415391 0.0001787091 5.939621e-05
 [140,] 0.0002410217 0.0002676697 8.961670e-05
 [141,] 0.0002396430 0.0001957280 6.475782e-05
 [142,] 0.0002403837 0.0002320994 7.700112e-05
 [143,] 0.0002406936 0.0002879631 1.033301e-04
 [144,] 0.0002403805 0.0002312536 7.673335e-05
 [145,] 0.0002407250 0.0002424308 8.611459e-05
 [146,] 0.0002411233 0.0002326466 7.733496e-05
 [147,] 0.0002426667 0.0001626216 5.552342e-05
 [148,] 0.0002408695 0.0002560817 8.357368e-05
 [149,] 0.0002410376 0.0002492142 8.347973e-05
 [150,] 0.0002417329 0.0002359722 8.209062e-05
 [151,] 0.0002395771 0.0002591357 8.641609e-05
 [152,] 0.0002414901 0.0002357454 8.164651e-05
 [153,] 0.0002408910 0.0002651162 9.516787e-05
 [154,] 0.0002409063 0.0002651162 9.520503e-05
 [155,] 0.0002406378 0.0002599262 9.257925e-05
 [156,] 0.0002409040 0.0002656036 9.538526e-05
 [157,] 0.0002420459 0.0001555815 5.204687e-05
 [158,] 0.0002406046 0.0002320970 7.784817e-05
 [159,] 0.0002418787 0.0001749248 6.025277e-05
 [160,] 0.0002413039 0.0002282159 7.710993e-05
 [161,] 0.0002419408 0.0001575946 5.333933e-05
 [162,] 0.0002395689 0.0001955037 6.482483e-05
 [163,] 0.0002411988 0.0001691298 5.580993e-05
 [164,] 0.0002397744 0.0001879402 6.379969e-05
 [165,] 0.0002411139 0.0001582095 5.261516e-05
 [166,] 0.0002411812 0.0001692858 5.587095e-05
 [167,] 0.0002417903 0.0002453792 7.962666e-05
 [168,] 0.0002411583 0.0001673069 5.530625e-05
 [169,] 0.0002413435 0.0002129466 7.243703e-05
 [170,] 0.0002395802 0.0001897449 6.302928e-05
 [171,] 0.0002410879 0.0001738701 5.863336e-05
 [172,] 0.0002396219 0.0001816447 6.127303e-05
 [173,] 0.0002410854 0.0001811751 6.118450e-05
 [174,] 0.0002411328 0.0001712570 5.653866e-05
 [175,] 0.0002411583 0.0001702707 5.620370e-05
 [176,] 0.0002410817 0.0001718457 5.790294e-05
 [177,] 0.0002411629 0.0001698937 5.608516e-05
 [178,] 0.0002411349 0.0001701420 5.619003e-05
 [179,] 0.0002411579 0.0001699219 5.609900e-05
 [180,] 0.0002411547 0.0001707565 5.635372e-05
 [181,] 0.0002411531 0.0001699849 5.612296e-05
 [182,] 0.0002411574 0.0001695950 5.600140e-05
 [183,] 0.0002411634 0.0001702217 5.618309e-05
 [184,] 0.0002412208 0.0002328942 7.728351e-05
 [185,] 0.0002411376 0.0001701358 5.618571e-05
 [186,] 0.0002411684 0.0001755416 5.777109e-05
 [187,] 0.0002411490 0.0001701145 5.616619e-05
 [188,] 0.0002411526 0.0001705747 5.630086e-05
 [189,] 0.0002411677 0.0001701145 5.614644e-05
 [190,] 0.0002411730 0.0001698868 5.607207e-05
 [191,] 0.0002411623 0.0001707520 5.634361e-05
 [192,] 0.0002411455 0.0001699005 5.610606e-05
 [193,] 0.0002411441 0.0001698006 5.607764e-05
 [194,] 0.0002411491 0.0001701145 5.616662e-05
 [195,] 0.0002411280 0.0001703976 5.627647e-05
 [196,] 0.0002411454 0.0001780480 5.857491e-05
 [197,] 0.0002411339 0.0001689073 5.582230e-05
 [198,] 0.0002410508 0.0002509919 8.424552e-05
 [199,] 0.0002411446 0.0001702864 5.622349e-05
 [200,] 0.0002411430 0.0001708256 5.638817e-05
 [201,] 0.0002411296 0.0001705788 5.632929e-05
 [202,] 0.0002411357 0.0001702374 5.621914e-05
 [203,] 0.0002411517 0.0001716967 5.664218e-05
 [204,] 0.0002395691 0.0001943425 6.446033e-05
 [205,] 0.0002411597 0.0001708997 5.639204e-05
 [206,] 0.0002411457 0.0001707753 5.637046e-05
 [207,] 0.0002411490 0.0001708256 5.638145e-05
 [208,] 0.0002412066 0.0001708718 5.633504e-05
 [209,] 0.0002411420 0.0001710641 5.646130e-05
 [210,] 0.0002403669 0.0002315239 7.695369e-05
 [211,] 0.0002395543 0.0002780082 9.210222e-05
 [212,] 0.0002411629 0.0001776434 5.842313e-05
 [213,] 0.0002410282 0.0002523804 8.449427e-05
 [214,] 0.0002411598 0.0001776404 5.842676e-05
 [215,] 0.0002411541 0.0001780900 5.857283e-05
 [216,] 0.0002411527 0.0001777295 5.846530e-05
 [217,] 0.0002411606 0.0001780036 5.853720e-05
 [218,] 0.0002411549 0.0001780373 5.855645e-05
 [219,] 0.0002411492 0.0001782668 5.863594e-05
 [220,] 0.0002403431 0.0002288761 7.957950e-05
 [221,] 0.0002410306 0.0002525349 8.456521e-05
 [222,] 0.0002403784 0.0002319746 7.703815e-05
 [223,] 0.0002410444 0.0002560263 8.592487e-05
 [224,] 0.0002419121 0.0001790667 5.929669e-05
 [225,] 0.0002395897 0.0001941194 6.435806e-05
 [226,] 0.0002408098 0.0002267616 7.475560e-05
 [227,] 0.0002395648 0.0001900840 6.308877e-05
 [228,] 0.0002390027 0.0001967875 6.536296e-05
 [229,] 0.0002397604 0.0001724397 5.825287e-05
 [230,] 0.0002397274 0.0001724640 5.821362e-05
 [231,] 0.0002403674 0.0002255731 7.494445e-05
 [232,] 0.0002403751 0.0002333754 7.762304e-05
 [233,] 0.0002399933 0.0001910538 6.346489e-05
 [234,] 0.0002410512 0.0002559014 8.595188e-05
 [235,] 0.0002413417 0.0001996955 6.714385e-05
 [236,] 0.0002399860 0.0001774489 5.937762e-05
 [237,] 0.0002389931 0.0002526421 8.406885e-05
 [238,] 0.0002402206 0.0002061112 6.867809e-05
 [239,] 0.0002410444 0.0002563609 8.604935e-05
 [240,] 0.0002398875 0.0001630158 5.348400e-05
 [241,] 0.0002411504 0.0001762459 5.802493e-05
 [242,] 0.0002411516 0.0001783438 5.866734e-05
 [243,] 0.0002393843 0.0001960228 6.362266e-05
 [244,] 0.0002411405 0.0001776900 5.848398e-05
 [245,] 0.0002411780 0.0001767952 5.815233e-05
 [246,] 0.0002411541 0.0001760606 5.796280e-05
 [247,] 0.0002411519 0.0001765076 5.810311e-05
 [248,] 0.0002411534 0.0001764909 5.809535e-05
 [249,] 0.0002411531 0.0001757847 5.787965e-05
 [250,] 0.0002411451 0.0001748054 5.759182e-05
 [251,] 0.0002411397 0.0001762923 5.805542e-05
 [252,] 0.0002411400 0.0001757153 5.787794e-05
 [253,] 0.0002396184 0.0001895078 6.299468e-05
 [254,] 0.0002410260 0.0002542266 8.510272e-05
 [255,] 0.0002411433 0.0001770955 5.829727e-05
 [256,] 0.0002411354 0.0001774797 5.842740e-05
 [257,] 0.0002412011 0.0001770514 5.820101e-05
 [258,] 0.0002411404 0.0001761355 5.800848e-05
 [259,] 0.0002411544 0.0001764034 5.806718e-05
 [260,] 0.0002411573 0.0001769885 5.824297e-05
 [261,] 0.0002411299 0.0001762514 5.805797e-05
 [262,] 0.0002410226 0.0001744687 5.868540e-05
 [263,] 0.0002411543 0.0001762923 5.803350e-05
 [264,] 0.0002418449 0.0002780071 8.651110e-05
 [265,] 0.0002412027 0.0001726798 5.688463e-05
 [266,] 0.0002412034 0.0001707596 5.632306e-05
 [267,] 0.0002413055 0.0001775598 5.876648e-05
 [268,] 0.0002411690 0.0001739235 5.729972e-05
 [269,] 0.0002409670 0.0001621319 5.419883e-05
 [270,] 0.0002409420 0.0001617573 5.401370e-05
 [271,] 0.0002410219 0.0002428105 8.111191e-05
 [272,] 0.0002409575 0.0001574861 5.250315e-05
 [273,] 0.0002409363 0.0001591548 5.309644e-05
 [274,] 0.0002409369 0.0001599682 5.338222e-05
 [275,] 0.0002396224 0.0001937663 6.416521e-05
 [276,] 0.0002409318 0.0001604534 5.353800e-05
 [277,] 0.0002409409 0.0001606736 5.363681e-05
 [278,] 0.0002409395 0.0001614417 5.390033e-05
 [279,] 0.0002409307 0.0001598460 5.332518e-05
 [280,] 0.0002396504 0.0001937119 6.411611e-05
 [281,] 0.0002409333 0.0001602505 5.347219e-05
 [282,] 0.0002412524 0.0002357715 8.184523e-05
 [283,] 0.0002409354 0.0001603555 5.351388e-05
 [284,] 0.0002396587 0.0001936694 6.409639e-05
 [285,] 0.0002409348 0.0001615272 5.391577e-05
 [286,] 0.0002409442 0.0001612291 5.383671e-05
 [287,] 0.0002409363 0.0001598363 5.333533e-05
 [288,] 0.0002409375 0.0001604853 5.356410e-05
 [289,] 0.0002407581 0.0002383124 7.956429e-05
 [290,] 0.0002411874 0.0001940746 6.378460e-05
 [291,] 0.0002409293 0.0001604204 5.351959e-05
 [292,] 0.0002409319 0.0001604391 5.353354e-05
 [293,] 0.0002409256 0.0001602334 5.344502e-05
 [294,] 0.0002409259 0.0001604822 5.353153e-05
 [295,] 0.0002409260 0.0001603855 5.349872e-05
 [296,] 0.0002410556 0.0002435963 8.170772e-05
 [297,] 0.0002409261 0.0001617893 5.397929e-05
 [298,] 0.0002397093 0.0002002970 6.610761e-05
 [299,] 0.0002409272 0.0001609318 5.368997e-05
 [300,] 0.0002395231 0.0002271640 7.667148e-05
 [301,] 0.0002395958 0.0001543372 5.143812e-05
 [302,] 0.0002409263 0.0001609705 5.369918e-05
 [303,] 0.0002409283 0.0001601765 5.343364e-05
 [304,] 0.0002409197 0.0001609916 5.367824e-05
 [305,] 0.0002416482 0.0002344179 7.881097e-05
 [306,] 0.0002413347 0.0001681177 5.560160e-05
 [307,] 0.0002396763 0.0001976710 6.542803e-05
 [308,] 0.0002413634 0.0001689950 5.583127e-05
 [309,] 0.0002410563 0.0002449873 8.217924e-05
 [310,] 0.0002401580 0.0002340594 7.409177e-05
 [311,] 0.0002399164 0.0002024324 6.518495e-05
 [312,] 0.0002409544 0.0002289317 7.792780e-05
 [313,] 0.0002416599 0.0002096279 7.251773e-05
 [314,] 0.0002398099 0.0002090911 6.759255e-05
 [315,] 0.0002403025 0.0001530813 5.105809e-05
 [316,] 0.0002411683 0.0002380898 8.037188e-05
 [317,] 0.0002398023 0.0002151104 6.945740e-05
 [318,] 0.0002410783 0.0002844411 9.318881e-05
 [319,] 0.0002410273 0.0002519504 8.339065e-05
 [320,] 0.0002411583 0.0002531184 8.563643e-05
 [321,] 0.0002403946 0.0001787723 5.920847e-05
 [322,] 0.0002395897 0.0001974910 6.594233e-05
 [323,] 0.0002420017 0.0002178279 7.627859e-05
 [324,] 0.0002412412 0.0002147006 7.349108e-05
 [325,] 0.0002411562 0.0002104654 7.102987e-05
 [326,] 0.0002404544 0.0002358591 7.806263e-05
 [327,] 0.0002442734 0.0002168455 8.060154e-05
 [328,] 0.0002412568 0.0005931716 2.134908e-04
 [329,] 0.0002441424 0.0004617046 1.855115e-04
 [330,] 0.0002411989 0.0002318179 7.719034e-05
 [331,] 0.0002410141 0.0001761749 5.888909e-05
 [332,] 0.0002410137 0.0001759912 5.879434e-05
 [333,] 0.0002413433 0.0002306432 7.779513e-05
 [334,] 0.0002404813 0.0002745407 8.929516e-05
 [335,] 0.0002415325 0.0002531562 8.907498e-05
 [336,] 0.0002404374 0.0002702326 8.831835e-05
 [337,] 0.0002410523 0.0002266132 7.525818e-05
 [338,] 0.0002410403 0.0002409571 8.291406e-05
 [339,] 0.0002415717 0.0002218142 7.560698e-05
 [340,] 0.0002416093 0.0003599534 1.295645e-04
 [341,] 0.0002416725 0.0002199550 7.484586e-05
 [342,] 0.0002411824 0.0002110670 7.130277e-05
 [343,] 0.0002410494 0.0001732104 5.743667e-05
 [344,] 0.0002416853 0.0002313524 7.723644e-05
 [345,] 0.0002413769 0.0002955534 1.043724e-04
 [346,] 0.0002404540 0.0002113208 6.931616e-05
 [347,] 0.0002390421 0.0002632376 8.664466e-05
 [348,] 0.0002390396 0.0002633642 8.679608e-05
 [349,] 0.0002416240 0.0002800897 1.023758e-04
 [350,] 0.0002406265 0.0002194383 7.320761e-05
 [351,] 0.0002406590 0.0002431530 8.136837e-05
 [352,] 0.0002404235 0.0003215859 1.048379e-04
 [353,] 0.0002406603 0.0002442218 8.175496e-05
 [354,] 0.0002419903 0.0002820019 1.039963e-04
 [355,] 0.0002412390 0.0002049115 7.021170e-05
 [356,] 0.0002406226 0.0002183661 7.283592e-05
 [357,] 0.0002412014 0.0001960546 6.680980e-05
 [358,] 0.0002406730 0.0008515274 3.071335e-04
 [359,] 0.0002408915 0.0007277128 2.556629e-04
 [360,] 0.0002411991 0.0001949071 6.637270e-05
 [361,] 0.0002405261 0.0003257906 1.051410e-04
 [362,] 0.0002427761 0.0001885649 6.497541e-05
 [363,] 0.0002406139 0.0002183045 7.276385e-05
 [364,] 0.0002408101 0.0003204538 1.014282e-04
 [365,] 0.0002411632 0.0001964125 6.689010e-05
 [366,] 0.0002390402 0.0002575117 8.474618e-05
 [367,] 0.0002390548 0.0001981942 6.584552e-05
 [368,] 0.0002406510 0.0002118566 7.026573e-05
 [369,] 0.0002409262 0.0007821056 2.760548e-04
 [370,] 0.0002411889 0.0001935748 6.585465e-05
 [371,] 0.0002406011 0.0002193784 7.308132e-05
 [372,] 0.0002408648 0.0004162921 1.294071e-04
 [373,] 0.0002407017 0.0008118342 2.930878e-04
 [374,] 0.0002424187 0.0002620967 9.685103e-05
 [375,] 0.0002412093 0.0002563085 8.066907e-05
 [376,] 0.0002406129 0.0002191695 7.304888e-05
 [377,] 0.0002426024 0.0002493885 8.935611e-05
 [378,] 0.0002406591 0.0002437985 8.161966e-05
 [379,] 0.0002406006 0.0002195937 7.315099e-05
 [380,] 0.0002406646 0.0003043190 9.732700e-05
 [381,] 0.0002424162 0.0002362842 8.632134e-05
 [382,] 0.0002417068 0.0002450051 8.867131e-05
 [383,] 0.0002414681 0.0002485298 8.464362e-05
 [384,] 0.0002414729 0.0002494210 8.500032e-05
 [385,] 0.0002416926 0.0002429325 8.782322e-05
 [386,] 0.0002414967 0.0002494210 8.506550e-05
 [387,] 0.0002422845 0.0002525318 9.272339e-05
 [388,] 0.0002409258 0.0002099746 6.765177e-05
 [389,] 0.0002413025 0.0001998293 6.534893e-05
 [390,] 0.0002406019 0.0002186906 7.274373e-05
 [391,] 0.0002405992 0.0002196108 7.314712e-05
 [392,] 0.0002429032 0.0001870288 6.438622e-05
 [393,] 0.0002406000 0.0002202538 7.338095e-05
 [394,] 0.0002406141 0.0002195498 7.320076e-05
 [395,] 0.0002408563 0.0006830321 2.386484e-04
 [396,] 0.0002409898 0.0001820005 6.077274e-05
 [397,] 0.0002412199 0.0002317782 7.730976e-05
 [398,] 0.0002406748 0.0002471737 8.292422e-05
 [399,] 0.0002411336 0.0001949946 6.629419e-05
 [400,] 0.0002410294 0.0001817920 6.065340e-05
 [401,] 0.0002408463 0.0006681643 2.331264e-04
 [402,] 0.0002412839 0.0002070811 6.965365e-05
 [403,] 0.0002419300 0.0002396110 8.691362e-05
 [404,] 0.0002415500 0.0002355430 7.943764e-05
 [405,] 0.0002415279 0.0002152559 6.929909e-05
 [406,] 0.0002413324 0.0002059090 6.688128e-05
 [407,] 0.0002412045 0.0002485081 7.837994e-05
 [408,] 0.0002425986 0.0001845761 6.301980e-05
 [409,] 0.0002405453 0.0003211084 1.033978e-04
 [410,] 0.0002411157 0.0001956970 6.653402e-05
 [411,] 0.0002410124 0.0001817231 6.063385e-05
 [412,] 0.0002410780 0.0001799809 6.020462e-05
 [413,] 0.0002406069 0.0002178182 7.255550e-05
 [414,] 0.0002405650 0.0003213318 1.033669e-04
 [415,] 0.0002430661 0.0002423215 8.661726e-05
 [416,] 0.0002406101 0.0002186545 7.273779e-05
 [417,] 0.0002416955 0.0002316913 8.334926e-05
 [418,] 0.0002410047 0.0002458727 7.805986e-05
 [419,] 0.0002406365 0.0003168341 1.013935e-04
 [420,] 0.0002411915 0.0001988508 6.784303e-05
 [421,] 0.0002406645 0.0002423075 8.108926e-05
 [422,] 0.0002416736 0.0002321096 7.721474e-05
 [423,] 0.0002406457 0.0002182127 7.273529e-05
 [424,] 0.0002414967 0.0002494210 8.506579e-05
 [425,] 0.0002405221 0.0002363815 7.799964e-05
 [426,] 0.0002411987 0.0001973977 6.730459e-05
 [427,] 0.0002415776 0.0002318565 7.865494e-05
 [428,] 0.0002406086 0.0002174114 7.245613e-05
 [429,] 0.0002416209 0.0002352959 8.466609e-05
 [430,] 0.0002404667 0.0007662856 2.714991e-04
 [431,] 0.0002416892 0.0002312674 8.317352e-05
 [432,] 0.0002405978 0.0002186601 7.271336e-05
 [433,] 0.0002410781 0.0001816407 6.059907e-05
 [434,] 0.0002413277 0.0002071702 6.973931e-05
 [435,] 0.0002411259 0.0002044193 6.981330e-05
 [436,] 0.0002406010 0.0002176153 7.246475e-05
 [437,] 0.0002411398 0.0001965451 6.688735e-05
 [438,] 0.0002415415 0.0002559436 9.267896e-05
 [439,] 0.0002411435 0.0001936118 6.579337e-05
 [440,] 0.0002406332 0.0004253836 1.343475e-04
 [441,] 0.0002409707 0.0002378523 7.572903e-05
 [442,] 0.0002413296 0.0002287422 7.562604e-05
 [443,] 0.0002405037 0.0002905706 9.442406e-05
 [444,] 0.0002414851 0.0002362492 8.052004e-05
 [445,] 0.0002408742 0.0006588164 2.307066e-04
 [446,] 0.0002413753 0.0002008280 6.554555e-05
 [447,] 0.0002410236 0.0002706810 9.617072e-05
 [448,] 0.0002406035 0.0002190434 7.297208e-05
 [449,] 0.0002414291 0.0002431382 8.746728e-05
 [450,] 0.0002411281 0.0001944084 6.606579e-05
 [451,] 0.0002405531 0.0002199480 7.326246e-05
 [452,] 0.0002408324 0.0006770904 2.359490e-04
 [453,] 0.0002405181 0.0001834585 6.119217e-05
 [454,] 0.0002410074 0.0001821785 6.089168e-05
 [455,] 0.0002410378 0.0002514175 7.965978e-05
 [456,] 0.0002405936 0.0002183421 7.267112e-05
 [457,] 0.0002414729 0.0002448422 8.817729e-05
 [458,] 0.0002412189 0.0002082990 7.025099e-05
 [459,] 0.0002406036 0.0002188972 7.283648e-05
 [460,] 0.0002390818 0.0001999092 6.590175e-05
 [461,] 0.0002413505 0.0002085027 7.034784e-05
 [462,] 0.0002410316 0.0001816774 6.066740e-05
 [463,] 0.0002411724 0.0001947978 6.629931e-05
 [464,] 0.0002390993 0.0001986793 6.547831e-05
 [465,] 0.0002390665 0.0002599221 8.502127e-05
 [466,] 0.0002415981 0.0002448908 8.835696e-05
 [467,] 0.0002410951 0.0001896300 6.420123e-05
 [468,] 0.0002430302 0.0001809335 6.136684e-05
 [469,] 0.0002430349 0.0001809412 6.137281e-05
 [470,] 0.0002411514 0.0001957999 6.664618e-05
 [471,] 0.0002406273 0.0003249999 1.039976e-04
 [472,] 0.0002414628 0.0002476008 8.426741e-05
 [473,] 0.0002414624 0.0002472103 8.411302e-05
 [474,] 0.0002405827 0.0002391935 7.995311e-05
 [475,] 0.0002406932 0.0002423931 8.115700e-05
 [476,] 0.0002404943 0.0003273222 1.059492e-04
 [477,] 0.0002411424 0.0001826849 6.118263e-05
 [478,] 0.0002411627 0.0001955899 6.658253e-05
 [479,] 0.0002405090 0.0003122191 1.010815e-04
 [480,] 0.0002413083 0.0002106180 6.808858e-05
 [481,] 0.0002390834 0.0001987156 6.552626e-05
 [482,] 0.0002404537 0.0008980369 3.185263e-04
 [483,] 0.0002405504 0.0003183745 1.025096e-04
 [484,] 0.0002406064 0.0002188180 7.290961e-05
 [485,] 0.0002409658 0.0006706995 2.366033e-04
 [486,] 0.0002406074 0.0002196250 7.319773e-05
 [487,] 0.0002412859 0.0002096829 7.073674e-05
 [488,] 0.0002408302 0.0008147795 2.845560e-04
 [489,] 0.0002390573 0.0002013130 6.644990e-05
 [490,] 0.0002406027 0.0002186097 7.282013e-05
 [491,] 0.0002406092 0.0002191197 7.302359e-05
 [492,] 0.0002414203 0.0002566858 8.760623e-05
 [493,] 0.0002411531 0.0002200361 7.560245e-05
 [494,] 0.0002405091 0.0003101463 1.005444e-04
 [495,] 0.0002412942 0.0002087376 7.038196e-05
 [496,] 0.0002407304 0.0002190070 7.069701e-05
 [497,] 0.0002410098 0.0002520183 8.321812e-05
 [498,] 0.0002415424 0.0002775912 9.667050e-05
 [499,] 0.0002415913 0.0002848808 9.937715e-05
 [500,] 0.0002409171 0.0002199081 7.300392e-05
 [501,] 0.0002411637 0.0002376420 7.766764e-05
 [502,] 0.0002411762 0.0002481458 8.086845e-05
 [503,] 0.0002411153 0.0003385352 1.150969e-04
 [504,] 0.0002422919 0.0002771916 1.002661e-04
 [505,] 0.0002423951 0.0002187100 7.706306e-05
 [506,] 0.0002411280 0.0002359460 7.705239e-05
 [507,] 0.0002416458 0.0001874574 6.119056e-05
 [508,] 0.0002407268 0.0001981841 6.604319e-05
 [509,] 0.0002400946 0.0002005145 6.810575e-05
 [510,] 0.0002403227 0.0001724328 5.630461e-05
 [511,] 0.0002409098 0.0002208097 7.353600e-05
 [512,] 0.0002409001 0.0002050481 6.824981e-05
 [513,] 0.0002406649 0.0001556451 5.220648e-05
 [514,] 0.0002408537 0.0001995214 6.663738e-05
 [515,] 0.0002401121 0.0001882356 6.180027e-05
 [516,] 0.0002409026 0.0002029846 6.758523e-05
 [517,] 0.0002414178 0.0001778301 5.876759e-05
 [518,] 0.0002401592 0.0001877772 6.170945e-05
 [519,] 0.0002404319 0.0002374239 7.907072e-05
 [520,] 0.0002409612 0.0002061823 6.847161e-05
 [521,] 0.0002409024 0.0002050487 6.825737e-05
 [522,] 0.0002414448 0.0002253170 7.319058e-05
 [523,] 0.0002421229 0.0001854009 6.280815e-05
 [524,] 0.0002409036 0.0002027017 6.749222e-05
 [525,] 0.0002447577 0.0002015627 6.225310e-05
 [526,] 0.0002407410 0.0001818528 6.064069e-05
 [527,] 0.0002409021 0.0002027076 6.749401e-05
 [528,] 0.0002409336 0.0001839405 6.065404e-05
 [529,] 0.0002400239 0.0001713554 5.763613e-05
 [530,] 0.0002405508 0.0001888069 6.308608e-05
 [531,] 0.0002406751 0.0001676329 5.482936e-05
 [532,] 0.0002418458 0.0002311927 8.082883e-05
 [533,] 0.0002406148 0.0001971746 6.546518e-05
 [534,] 0.0002420267 0.0002275255 8.094341e-05
 [535,] 0.0002428276 0.0002276414 7.980077e-05
 [536,] 0.0002399744 0.0001819689 5.902739e-05
 [537,] 0.0002413354 0.0001864052 6.477170e-05
 [538,] 0.0002434838 0.0002269743 8.279990e-05
 [539,] 0.0002408168 0.0003813720 1.306572e-04
 [540,] 0.0002406506 0.0001896604 6.305222e-05
 [541,] 0.0002406132 0.0002021489 6.718365e-05
 [542,] 0.0002417243 0.0002329819 7.896867e-05
 [543,] 0.0002407916 0.0002572582 8.362584e-05
 [544,] 0.0002405806 0.0002399550 7.980599e-05
 [545,] 0.0002413355 0.0002151261 7.303317e-05
 [546,] 0.0002412567 0.0002278137 7.681308e-05
 [547,] 0.0002405893 0.0002634178 8.805112e-05
 [548,] 0.0002449383 0.0002225711 7.883910e-05
 [549,] 0.0002406428 0.0002722459 9.072470e-05
 [550,] 0.0002414037 0.0002159725 7.350678e-05
 [551,] 0.0002408637 0.0001844861 5.899557e-05
 [552,] 0.0002412154 0.0002271681 7.644514e-05
 [553,] 0.0002405991 0.0002404744 8.020290e-05
 [554,] 0.0002409195 0.0001885969 6.310710e-05
 [555,] 0.0002434050 0.0002267144 8.248262e-05
 [556,] 0.0002409076 0.0001944768 6.520541e-05
 [557,] 0.0002406170 0.0001899807 6.319179e-05
 [558,] 0.0002411191 0.0001692901 5.484650e-05
 [559,] 0.0002416359 0.0001771904 5.663025e-05
 [560,] 0.0002406092 0.0001714041 5.694823e-05
 [561,] 0.0002409315 0.0001893697 6.324830e-05
 [562,] 0.0002406441 0.0002454495 8.232174e-05
 [563,] 0.0002417892 0.0002031462 6.646535e-05
 [564,] 0.0002473528 0.0001698327 5.468510e-05
 [565,] 0.0002499879 0.0001834100 6.903953e-05
 [566,] 0.0002433182 0.0001814935 6.396167e-05
 [567,] 0.0002410832 0.0002757957 9.260651e-05
 [568,] 0.0002419081 0.0001738510 6.014315e-05
 [569,] 0.0002431855 0.0001830584 6.456695e-05
 [570,] 0.0002410733 0.0003167684 1.062191e-04
 [571,] 0.0002409323 0.0002427469 8.122100e-05
 [572,] 0.0002453562 0.0002239698 7.993231e-05
 [573,] 0.0002406473 0.0002783406 9.265847e-05
 [574,] 0.0002412917 0.0002321420 7.881644e-05
 [575,] 0.0002453405 0.0002240693 7.997161e-05
 [576,] 0.0002439107 0.0001931135 6.234776e-05
 [577,] 0.0002443704 0.0001881939 6.181430e-05
 [578,] 0.0002462235 0.0001921034 6.195675e-05
 [579,] 0.0002405641 0.0002129972 7.135500e-05
 [580,] 0.0002406885 0.0001720109 5.705176e-05
 [581,] 0.0002476416 0.0001695325 5.939255e-05
 [582,] 0.0002406951 0.0001733977 5.745308e-05
 [583,] 0.0002407415 0.0001697116 5.672530e-05
 [584,] 0.0002437400 0.0001913908 6.226128e-05
 [585,] 0.0002423453 0.0001709723 5.689174e-05
 [586,] 0.0002475829 0.0001689082 5.904142e-05
 [587,] 0.0002410118 0.0002235146 7.415187e-05
 [588,] 0.0002425840 0.0001706814 5.920370e-05
 [589,] 0.0002425382 0.0001690901 5.852584e-05
 [590,] 0.0002426070 0.0001745548 5.699773e-05
 [591,] 0.0002456471 0.0002245723 8.046900e-05
 [592,] 0.0002444355 0.0001885083 6.132242e-05
 [593,] 0.0002445865 0.0001879623 6.125984e-05
 [594,] 0.0002446353 0.0001885083 6.130826e-05
 [595,] 0.0002413393 0.0002332860 7.937219e-05
 [596,] 0.0002413824 0.0002330850 7.934008e-05
 [597,] 0.0002409721 0.0002405387 8.059577e-05
 [598,] 0.0002506824 0.0001783710 5.529510e-05
 [599,] 0.0002407058 0.0001784044 5.899814e-05
 [600,] 0.0002441363 0.0002209658 6.758685e-05
 [601,] 0.0002407045 0.0001723306 5.717876e-05
 [602,] 0.0002459933 0.0002220293 7.918425e-05
 [603,] 0.0002462376 0.0001871970 5.765227e-05
 [604,] 0.0002447349 0.0002219697 7.835317e-05
 [605,] 0.0002411717 0.0002224861 7.556438e-05
 [606,] 0.0002417247 0.0002462338 8.498073e-05
 [607,] 0.0002418554 0.0002276649 7.812672e-05
 [608,] 0.0002410549 0.0002106942 7.058656e-05
 [609,] 0.0002412771 0.0002256224 7.647847e-05
 [610,] 0.0002397731 0.0002200373 7.287181e-05
 [611,] 0.0002426725 0.0002290607 7.007899e-05
 [612,] 0.0002407450 0.0002104788 7.014936e-05
 [613,] 0.0002423235 0.0002022411 6.369497e-05
 [614,] 0.0002426255 0.0002319919 7.988606e-05
 [615,] 0.0002482794 0.0001808241 5.966959e-05
 [616,] 0.0002409982 0.0002253147 7.611745e-05
 [617,] 0.0002501863 0.0001799112 6.004427e-05
 [618,] 0.0002476390 0.0001799267 6.123612e-05
 [619,] 0.0002475897 0.0001799851 6.135897e-05
 [620,] 0.0002467205 0.0001799311 6.069685e-05
 [621,] 0.0002477043 0.0001800449 6.149527e-05
 [622,] 0.0002475623 0.0001800657 6.150585e-05
 [623,] 0.0002407764 0.0002204775 7.377163e-05
 [624,] 0.0002431392 0.0002217614 7.447198e-05
 [625,] 0.0002407625 0.0002104598 7.013562e-05
 [626,] 0.0002498689 0.0001822966 5.991246e-05
 [627,] 0.0002494858 0.0001823859 5.990263e-05
 [628,] 0.0002492798 0.0001823201 5.987944e-05
 [629,] 0.0002429846 0.0002377160 8.318247e-05
 [630,] 0.0002506441 0.0001823824 5.992216e-05
 [631,] 0.0002409995 0.0002211866 7.428127e-05
 [632,] 0.0002510025 0.0001822937 5.995390e-05
 [633,] 0.0002511998 0.0001823934 5.993117e-05
 [634,] 0.0002408343 0.0002083235 6.893926e-05
 [635,] 0.0002535504 0.0002158219 6.875402e-05
 [636,] 0.0002460906 0.0001949197 6.412980e-05
 [637,] 0.0002509831 0.0001821604 5.996844e-05
 [638,] 0.0002506382 0.0001824508 5.989316e-05
 [639,] 0.0002507017 0.0001812351 6.021294e-05
 [640,] 0.0002406686 0.0002093887 7.090961e-05
 [641,] 0.0002407010 0.0002105611 7.023066e-05
 [642,] 0.0002507487 0.0001825131 5.989231e-05
 [643,] 0.0002407457 0.0002103970 7.004552e-05
 [644,] 0.0002507524 0.0001829135 5.983983e-05
 [645,] 0.0002407249 0.0002082885 7.055922e-05
 [646,] 0.0002511106 0.0001816592 6.015577e-05
 [647,] 0.0002504723 0.0001824743 5.990815e-05
 [648,] 0.0002501581 0.0001837022 5.978672e-05
 [649,] 0.0002413315 0.0001844220 6.260084e-05
 [650,] 0.0002505422 0.0001826694 5.987955e-05
 [651,] 0.0002505133 0.0001830020 5.983742e-05
 [652,] 0.0002436627 0.0002208411 6.744791e-05
 [653,] 0.0002503806 0.0001829420 5.984006e-05
 [654,] 0.0002411439 0.0002079695 6.885204e-05
 [655,] 0.0002509307 0.0001826267 5.988065e-05
 [656,] 0.0002428155 0.0002344995 8.136036e-05
 [657,] 0.0002411508 0.0002094899 6.905781e-05
 [658,] 0.0002409687 0.0002214411 7.438686e-05
 [659,] 0.0002409479 0.0002595346 8.872560e-05
 [660,] 0.0002516718 0.0002189519 6.951205e-05
 [661,] 0.0002509233 0.0001817245 6.005917e-05
 [662,] 0.0002503128 0.0001819519 6.000229e-05
 [663,] 0.0002440874 0.0002109119 6.487507e-05
 [664,] 0.0002410226 0.0002842388 9.767673e-05
 [665,] 0.0002407678 0.0002104487 6.992590e-05
 [666,] 0.0002425426 0.0001663679 5.341916e-05
 [667,] 0.0002422273 0.0001874751 6.295359e-05
 [668,] 0.0002525086 0.0001820912 5.994634e-05
 [669,] 0.0002521122 0.0001821782 5.982685e-05
 [670,] 0.0002410480 0.0002494523 8.512344e-05
 [671,] 0.0002409945 0.0002204845 7.472006e-05
 [672,] 0.0002412906 0.0002080455 6.888739e-05
 [673,] 0.0002406706 0.0002509773 8.429283e-05
 [674,] 0.0002434527 0.0002452097 7.376713e-05
 [675,] 0.0002413322 0.0002090776 6.901040e-05
 [676,] 0.0002410502 0.0002274066 7.720299e-05
 [677,] 0.0002415345 0.0002080187 6.889001e-05
 [678,] 0.0002409117 0.0002419068 8.068953e-05
 [679,] 0.0002437093 0.0002223137 6.858364e-05
 [680,] 0.0002410203 0.0002126736 6.927341e-05
 [681,] 0.0002404606 0.0002423217 8.064072e-05
 [682,] 0.0002410474 0.0002448220 8.350035e-05
 [683,] 0.0002441609 0.0002298351 6.955054e-05
 [684,] 0.0002406148 0.0002510922 8.401851e-05
 [685,] 0.0002409070 0.0002416283 8.052208e-05
 [686,] 0.0002528167 0.0001924034 6.483615e-05
 [687,] 0.0002406209 0.0002472531 8.274911e-05
 [688,] 0.0002435722 0.0002370406 7.225120e-05
 [689,] 0.0002409092 0.0002418729 8.064873e-05
 [690,] 0.0002410876 0.0002245162 7.480661e-05
 [691,] 0.0002410711 0.0002119470 7.059606e-05
 [692,] 0.0002414311 0.0002217380 7.488308e-05
 [693,] 0.0002412512 0.0002206629 7.417967e-05
 [694,] 0.0002414955 0.0002317465 7.673847e-05
 [695,] 0.0002406109 0.0002482613 8.300898e-05
 [696,] 0.0002410762 0.0002079349 6.927547e-05
 [697,] 0.0002459035 0.0001756542 5.462188e-05
 [698,] 0.0002410763 0.0002079185 6.928297e-05
 [699,] 0.0002410778 0.0002081689 6.941383e-05
 [700,] 0.0002414716 0.0002217809 7.492572e-05
 [701,] 0.0002443442 0.0005379371 1.449074e-04
 [702,] 0.0002552526 0.0001772003 6.234617e-05
 [703,] 0.0002410486 0.0002436895 8.310935e-05
 [704,] 0.0002409775 0.0001990971 6.691496e-05
 [705,] 0.0002414226 0.0002215319 7.475843e-05
 [706,] 0.0002409091 0.0002414832 8.051236e-05
 [707,] 0.0002409122 0.0002417533 8.063470e-05
 [708,] 0.0002427398 0.0002685000 8.026163e-05
 [709,] 0.0002532222 0.0001766601 6.063548e-05
 [710,] 0.0002528733 0.0001766561 6.046108e-05
 [711,] 0.0002406502 0.0002707765 9.120227e-05
 [712,] 0.0002410731 0.0002081420 6.936656e-05
 [713,] 0.0002429454 0.0002365286 8.252737e-05
 [714,] 0.0002410756 0.0002068262 6.888212e-05
 [715,] 0.0002428629 0.0002373942 7.238363e-05
 [716,] 0.0002406407 0.0002505614 8.396011e-05
 [717,] 0.0002406112 0.0002509142 8.391891e-05
 [718,] 0.0002410729 0.0002070566 6.899162e-05
 [719,] 0.0002406048 0.0002509540 8.386643e-05
 [720,] 0.0002434750 0.0002001269 7.255197e-05
 [721,] 0.0002406100 0.0002508912 8.390276e-05
 [722,] 0.0002406135 0.0002508336 8.391966e-05
 [723,] 0.0002550866 0.0002133761 6.998266e-05
 [724,] 0.0002406168 0.0002508336 8.395309e-05
 [725,] 0.0002406169 0.0002506186 8.387966e-05
 [726,] 0.0002530592 0.0001924629 6.452700e-05
 [727,] 0.0002523676 0.0001901317 6.553714e-05
 [728,] 0.0002404589 0.0002024625 6.749669e-05
 [729,] 0.0002559082 0.0002125361 7.027014e-05
 [730,] 0.0002428812 0.0002361148 8.226307e-05
 [731,] 0.0002400733 0.0001989248 6.571632e-05
 [732,] 0.0002414913 0.0002206547 7.430819e-05
 [733,] 0.0002417776 0.0002663649 8.273114e-05
 [734,] 0.0002410181 0.0002068726 6.982403e-05
 [735,] 0.0002406112 0.0002495363 8.344682e-05
 [736,] 0.0002409915 0.0002088384 7.065345e-05
 [737,] 0.0002439759 0.0002717765 1.036692e-04
 [738,] 0.0002401568 0.0001812610 5.926735e-05
 [739,] 0.0002406702 0.0002434123 8.159389e-05
 [740,] 0.0002435930 0.0001958498 6.136558e-05
 [741,] 0.0002410789 0.0002103436 7.005736e-05
 [742,] 0.0002407089 0.0002849684 9.889384e-05
 [743,] 0.0002413319 0.0001665317 5.643763e-05
 [744,] 0.0002524790 0.0001756240 6.385520e-05
 [745,] 0.0002525368 0.0001756052 6.385794e-05
 [746,] 0.0002422299 0.0001790102 6.049165e-05
 [747,] 0.0002483242 0.0001567127 5.371688e-05
 [748,] 0.0002417531 0.0002215475 7.500034e-05
 [749,] 0.0002534579 0.0001831173 6.723077e-05
 [750,] 0.0002419720 0.0002119519 7.211702e-05
 [751,] 0.0002410274 0.0002364598 8.046180e-05
 [752,] 0.0002410111 0.0002429220 8.153408e-05
 [753,] 0.0002409927 0.0002429583 8.148283e-05
 [754,] 0.0002407449 0.0002509873 8.462714e-05
 [755,] 0.0002410479 0.0002349782 8.004420e-05
 [756,] 0.0002554559 0.0002083404 6.955890e-05
 [757,] 0.0002409338 0.0002426188 8.104459e-05
 [758,] 0.0002410290 0.0002098387 7.092748e-05
 [759,] 0.0002406758 0.0002529308 8.500273e-05
 [760,] 0.0002450818 0.0002178621 6.567708e-05
 [761,] 0.0002406461 0.0002606295 8.754877e-05
 [762,] 0.0002405463 0.0002137702 7.048175e-05
 [763,] 0.0002513896 0.0002135556 6.974050e-05
 [764,] 0.0002409001 0.0002277674 7.421304e-05
 [765,] 0.0002407950 0.0002333899 7.746676e-05
 [766,] 0.0002416174 0.0001563849 5.291600e-05
 [767,] 0.0002407870 0.0002297880 7.645039e-05
 [768,] 0.0002407900 0.0002320352 7.717537e-05
 [769,] 0.0002410905 0.0002298835 7.660647e-05
 [770,] 0.0002402820 0.0003765505 1.331397e-04
 [771,] 0.0002408548 0.0002235228 7.416240e-05
 [772,] 0.0002407620 0.0002287294 7.618241e-05
 [773,] 0.0002405910 0.0001834672 6.050157e-05
 [774,] 0.0002390708 0.0002457584 8.272792e-05
 [775,] 0.0002408026 0.0003482958 1.101454e-04
 [776,] 0.0002390986 0.0002148181 7.210246e-05
 [777,] 0.0002414762 0.0001847808 6.156212e-05
 [778,] 0.0002412248 0.0002745542 1.002919e-04
 [779,] 0.0002390201 0.0002792184 9.368173e-05
 [780,] 0.0002412544 0.0002370616 7.843318e-05
 [781,] 0.0002407073 0.0001940270 6.320614e-05
 [782,] 0.0002434770 0.0003093078 1.171805e-04
 [783,] 0.0002389955 0.0005699571 1.890697e-04
 [784,] 0.0002411040 0.0002348366 7.719101e-05
 [785,] 0.0002392661 0.0005144390 1.618661e-04
 [786,] 0.0002427164 0.0003434369 9.793074e-05
 [787,] 0.0002400253 0.0003243269 9.867751e-05
 [788,] 0.0002410673 0.0002326023 7.875409e-05
 [789,] 0.0002411032 0.0002348281 7.876228e-05
 [790,] 0.0002415011 0.0002430865 7.820037e-05
 [791,] 0.0002488317 0.0004687529 1.191988e-04
 [792,] 0.0002437794 0.0002792900 8.074923e-05
 [793,] 0.0002408411 0.0002538235 8.531589e-05
 [794,] 0.0002414568 0.0002419964 7.795753e-05
 [795,] 0.0002413777 0.0002724353 8.815725e-05
 [796,] 0.0002423520 0.0004272821 1.209540e-04
 [797,] 0.0002406795 0.0002448424 8.133031e-05
 [798,] 0.0002422057 0.0003015989 8.856811e-05
 [799,] 0.0002432811 0.0002237046 6.719410e-05
 [800,] 0.0002447694 0.0005103527 1.360490e-04
 [801,] 0.0002406782 0.0002446657 8.107920e-05
 [802,] 0.0002410846 0.0002577875 8.346280e-05
 [803,] 0.0002402532 0.0002589872 8.042889e-05
 [804,] 0.0002391398 0.0002564997 8.347873e-05
 [805,] 0.0002411783 0.0002917197 9.254790e-05
 [806,] 0.0002402539 0.0002266696 7.580068e-05
 [807,] 0.0002401743 0.0002272984 7.568931e-05
 [808,] 0.0002394089 0.0003514272 1.143054e-04
 [809,] 0.0002399075 0.0002081468 6.898415e-05
 [810,] 0.0002391488 0.0002315086 7.659274e-05
 [811,] 0.0002401522 0.0002262611 7.527070e-05
 [812,] 0.0002398349 0.0001548148 5.166713e-05
 [813,] 0.0002393063 0.0002096043 7.112663e-05
 [814,] 0.0002391993 0.0003393266 1.164051e-04
 [815,] 0.0002416339 0.0002099731 7.059688e-05
 [816,] 0.0002391811 0.0001925251 6.356370e-05
 [817,] 0.0002393654 0.0002312264 7.782708e-05
 [818,] 0.0002416993 0.0002091401 7.021122e-05
 [819,] 0.0002393717 0.0002227696 7.479880e-05
 [820,] 0.0002410993 0.0006171343 2.171816e-04
 [821,] 0.0002411452 0.0005831575 2.084769e-04
 [822,] 0.0002416105 0.0002112560 7.119517e-05
 [823,] 0.0002392313 0.0002291898 7.663602e-05
 [824,] 0.0002413403 0.0002610113 9.150386e-05
 [825,] 0.0002399627 0.0001756354 5.962568e-05
 [826,] 0.0002396360 0.0001829809 6.259547e-05
 [827,] 0.0002411497 0.0002361920 8.034577e-05
 [828,] 0.0002394363 0.0002188964 7.345496e-05
 [829,] 0.0002415898 0.0002282301 7.435724e-05
 [830,] 0.0002389911 0.0005910893 1.959861e-04
 [831,] 0.0002394394 0.0001798783 6.088998e-05
 [832,] 0.0002409941 0.0001792523 6.042495e-05
 [833,] 0.0002391451 0.0002329696 7.712754e-05
 [834,] 0.0002390360 0.0003634060 1.197176e-04
 [835,] 0.0002411311 0.0002090382 6.989512e-05
 [836,] 0.0002410997 0.0002165004 7.208622e-05
 [837,] 0.0002421950 0.0001672883 5.378790e-05
 [838,] 0.0002410523 0.0003493325 1.175527e-04
 [839,] 0.0002406911 0.0002268096 7.948497e-05
 [840,] 0.0002406903 0.0001974253 6.806448e-05
 [841,] 0.0002411415 0.0002278777 7.731306e-05
 [842,] 0.0002407797 0.0002297974 7.771576e-05
 [843,] 0.0002407739 0.0002419692 8.019750e-05
 [844,] 0.0002455940 0.0002847617 8.278554e-05
 [845,] 0.0002410156 0.0001647232 5.620895e-05
 [846,] 0.0002448393 0.0002834773 8.126556e-05
 [847,] 0.0002462037 0.0004043130 1.664028e-04
 [848,] 0.0002409605 0.0002018894 7.074314e-05
 [849,] 0.0002409037 0.0002216259 7.430813e-05
 [850,] 0.0002408788 0.0002233726 7.490629e-05
 [851,] 0.0002407596 0.0001992447 6.991372e-05
 [852,] 0.0002448614 0.0002509490 7.450746e-05
 [853,] 0.0002402880 0.0002016510 6.729282e-05
 [854,] 0.0002433919 0.0003203550 9.178804e-05
 [855,] 0.0002406282 0.0002145259 7.569888e-05
 [856,] 0.0002449165 0.0002582754 7.805953e-05
 [857,] 0.0002409876 0.0002130993 7.559530e-05
 [858,] 0.0002401548 0.0003137136 1.122754e-04
 [859,] 0.0002405573 0.0002177278 7.255526e-05
 [860,] 0.0002401558 0.0001882721 6.446876e-05
 [861,] 0.0002459630 0.0004290743 1.146684e-04
 [862,] 0.0002405484 0.0002409207 8.081241e-05
 [863,] 0.0002405588 0.0002197017 7.332177e-05
 [864,] 0.0002429065 0.0001878921 6.068408e-05
 [865,] 0.0002397624 0.0001579599 5.284683e-05
 [866,] 0.0002452308 0.0003209491 9.043797e-05
 [867,] 0.0002458083 0.0003909995 1.062330e-04
 [868,] 0.0002405617 0.0003617618 1.175712e-04
 [869,] 0.0002396075 0.0001843561 6.145376e-05
 [870,] 0.0002397285 0.0001853296 6.016571e-05
 [871,] 0.0002417315 0.0001826472 6.168356e-05
 [872,] 0.0002389280 0.0002462955 8.200358e-05
 [873,] 0.0002413948 0.0002546725 8.886075e-05
 [874,] 0.0456972241 0.0002495549 2.110944e-01
 [875,] 0.0002392161 0.0001956240 6.487338e-05
 [876,] 0.0002389515 0.0002534174 8.471754e-05
 [877,] 0.0002389598 0.0002517696 8.426249e-05
 [878,] 0.0002389317 0.0002505523 8.347171e-05
 [879,] 0.0303884701 0.0003922730 1.424239e-04
 [880,] 0.0376724213 0.0002527127 1.991396e-01
 [881,] 0.0002392266 0.0001993699 6.620145e-05
 [882,] 0.0322699878 0.0003922730 1.425793e-04
 [883,] 0.0002404502 0.0003131250 9.792833e-05
 [884,] 0.0002413343 0.0004959382 1.581493e-04
 [885,] 0.0376899480 0.0004003294 1.461791e-04
 [886,] 0.0286265306 0.0002532549 1.523367e-01
 [887,] 0.0002413250 0.0004959382 1.583098e-04
 [888,] 0.0002409114 0.0013921182 4.914734e-04
 [889,] 0.0002413610 0.0004855463 1.734572e-04
 [890,] 0.0376580220 0.0006041009 2.238496e-04
 [891,] 0.0002411530 0.0002195526 7.426287e-05
 [892,] 0.0002411862 0.0002160027 7.299136e-05
 [893,] 0.0002390866 0.0022204540 7.523466e-04
 [894,] 0.0290256661 0.0003981157 1.446456e-04
 [895,] 0.0217829455 0.0004605923 1.673261e-04
 [896,] 0.0002413106 0.0005018067 1.603943e-04
 [897,] 0.0002392535 0.0002919218 9.425015e-05
 [898,] 0.0002411184 0.0002657465 9.171584e-05
 [899,] 0.0002392434 0.0002875038 9.294922e-05
 [900,] 0.0002392526 0.0002948141 9.516409e-05
 [901,] 0.0167255993 0.0004194642 1.518576e-04
 [902,] 0.0002392436 0.0002940068 9.500594e-05
 [903,] 0.0068639311 0.0001686188 1.064396e-04
 [904,] 0.0002392855 0.0002541967 8.217598e-05
 [905,] 0.0002413319 0.0004730637 1.510614e-04
 [906,] 0.0002406531 0.0003070696 9.550581e-05
 [907,] 0.0002406025 0.0003296811 1.020035e-04
 [908,] 0.0002407794 0.0004071451 1.336889e-04
 [909,] 0.0002390196 0.0002212312 7.289777e-05
 [910,] 0.0002389938 0.0002932025 9.669593e-05
 [911,] 0.0002392274 0.0002235741 7.453773e-05
 [912,] 0.0002406201 0.0003361771 1.037508e-04
 [913,] 0.0002408952 0.0002364171 7.907587e-05
 [914,] 0.0002406297 0.0002916338 9.133143e-05
 [915,] 0.0090513544 0.0001721184 5.858443e-05
 [916,] 0.0002391766 0.0001698792 5.637082e-05
 [917,] 0.0002389953 0.0003519271 1.157380e-04
 [918,] 0.0002412234 0.0010299260 3.295711e-04
 [919,] 0.0002406716 0.0002988570 9.321554e-05
 [920,] 0.0002407296 0.0003299958 1.016241e-04
 [921,] 0.0002406631 0.0002922550 9.141356e-05
 [922,] 0.0101079873 0.0001803338 6.159356e-05
 [923,] 0.0002407530 0.0003352283 1.029907e-04
 [924,] 0.0002412021 0.0003525760 1.196598e-04
 [925,] 0.0002407460 0.0009651101 3.225616e-04
 [926,] 0.0166153298 0.0001827005 6.273973e-05
 [927,] 0.0171910562 0.0001845138 6.343665e-05
 [928,] 0.0002406445 0.0003220071 9.970158e-05
 [929,] 0.0002390046 0.0002898550 9.599784e-05
 [930,] 0.0002411913 0.0003347080 1.133048e-04
 [931,] 0.0002389879 0.0002288594 7.528877e-05
 [932,] 0.0002407722 0.0005308712 1.793931e-04
 [933,] 0.0002413262 0.0002080037 6.920824e-05
 [934,] 0.0576181547 0.0003428411 1.265259e-04
 [935,] 0.0002399001 0.0002862134 8.915798e-05
 [936,] 0.0002410185 0.0003093057 1.041021e-04
 [937,] 0.0012728732 0.0004391067 1.591615e-04
 [938,] 0.0002395572 0.0001876100 6.141439e-05
 [939,] 0.0002440564 0.0002621971 7.955635e-05
 [940,] 0.0002435891 0.0002606922 7.954115e-05
 [941,] 0.0002394945 0.0002163280 7.075881e-05
 [942,] 0.0002391913 0.0002267096 7.490865e-05
 [943,] 0.0002450071 0.0012136950 3.177548e-04
 [944,] 0.0002396042 0.0002271698 7.367149e-05
 [945,] 0.0002397414 0.0001686571 5.527519e-05
 [946,] 0.0002395847 0.0002291108 7.436628e-05
 [947,] 0.0002395317 0.0002284966 7.443006e-05
 [948,] 0.0002410081 0.0002305570 7.673563e-05
 [949,] 0.0002395413 0.0002378360 7.732875e-05
 [950,] 0.0002410062 0.0002304018 7.669466e-05
 [951,] 0.0002394591 0.0003378476 1.123350e-04
 [952,] 0.0002391975 0.0002207618 7.332422e-05
 [953,] 0.0002394534 0.0002303073 7.782401e-05
 [954,] 0.0005296268 0.0001936074 6.955079e-05
 [955,] 0.0002568788 0.0003877099 9.390130e-05
 [956,] 0.0002391916 0.0002258220 7.454845e-05
 [957,] 0.0002446420 0.0002504901 9.559115e-05
 [958,] 0.0002446427 0.0002511789 9.588959e-05
 [959,] 0.0002575495 0.0003413573 8.532260e-05
 [960,] 0.0002571068 0.0002454342 7.177661e-05
 [961,] 0.0002409503 0.0002229189 7.373186e-05
 [962,] 0.0002462643 0.0004817074 2.044342e-04
 [963,] 0.0002441358 0.0004619941 1.313067e-04
 [964,] 0.0002559954 0.0002482476 7.329299e-05
 [965,] 0.0002437890 0.0002814768 1.080836e-04
 [966,] 0.0002417026 0.0002183061 7.220502e-05
 [967,] 0.0002412731 0.0002295542 7.656169e-05
 [968,] 0.0002392160 0.0002650892 8.658976e-05
 [969,] 0.0002392472 0.0002704047 8.791044e-05
 [970,] 0.0002438753 0.0008266495 2.284698e-04
 [971,] 0.0002441485 0.0001739014 5.666769e-05
 [972,] 0.0002453409 0.0001574033 5.246046e-05
 [973,] 0.0002404001 0.0002340001 8.245516e-05
 [974,] 0.0002418867 0.0002456372 7.805096e-05
 [975,] 0.0002393278 0.0001648992 5.483625e-05
 [976,] 0.0002404358 0.0002087690 7.065788e-05
 [977,] 0.0002389787 0.0002308300 7.657697e-05
 [978,] 0.0002401216 0.0001547444 5.151270e-05
 [979,] 0.0002389818 0.0002323881 7.651358e-05
 [980,] 0.0002411324 0.0004358721 1.456322e-04
 [981,] 0.0002389732 0.0002716963 8.958090e-05
 [982,] 0.0002404570 0.0002003731 6.827567e-05
 [983,] 0.0002406952 0.0001840980 6.181703e-05
 [984,] 0.0002394353 0.0001797685 5.976686e-05
 [985,] 0.0002398742 0.0001811477 5.936193e-05
 [986,] 0.0002420036 0.0002017117 6.782930e-05
 [987,] 0.0002407002 0.0001655328 5.553145e-05
 [988,] 0.0002409036 0.0001926068 6.189801e-05
 [989,] 0.0002438704 0.0002004508 6.171709e-05
 [990,] 0.0002409684 0.0001979077 6.269174e-05
 [991,] 0.0002409319 0.0001969602 6.239808e-05
 [992,] 0.0002411061 0.0003812296 1.133402e-04
 [993,] 0.0002414455 0.0001715946 5.717176e-05
 [994,] 0.0002403853 0.0002703809 9.480976e-05
 [995,] 0.0002403132 0.0002701234 9.446268e-05
 [996,] 0.0002404153 0.0002750976 9.665071e-05
 [997,] 0.0002398146 0.0002765386 9.082227e-05
 [998,] 0.0002404531 0.0002255089 7.841163e-05
 [999,] 0.0002403106 0.0002328823 8.079248e-05
[1000,] 0.0002405374 0.0002352722 8.226311e-05
[1001,] 0.0002405835 0.0002369243 7.884516e-05
[1002,] 0.0002405420 0.0002339888 8.172419e-05
[1003,] 0.0002402749 0.0002187410 7.221458e-05
[1004,] 0.0002404918 0.0002344131 8.176341e-05
[1005,] 0.0002403082 0.0001614832 5.400551e-05
[1006,] 0.0002403794 0.0002495301 8.692924e-05
[1007,] 0.0002412680 0.0001681499 5.390751e-05
[1008,] 0.0002411479 0.0001673537 5.374132e-05
[1009,] 0.0002402240 0.0002200811 7.299961e-05
[1010,] 0.0002396160 0.0001738221 5.640443e-05
[1011,] 0.0002409972 0.0001842768 6.149267e-05
[1012,] 0.0002408923 0.0002007318 6.641587e-05
[1013,] 0.0002406879 0.0002228402 7.469095e-05
[1014,] 0.0002410534 0.0002697301 9.060445e-05
[1015,] 0.0002400106 0.0002908710 8.969400e-05
[1016,] 0.0002394326 0.0002858246 9.008571e-05
[1017,] 0.0002409832 0.0002115593 7.168254e-05
[1018,] 0.0002409798 0.0001749728 5.800611e-05
[1019,] 0.0002410492 0.0002977599 1.001200e-04
[1020,] 0.0002395618 0.0001717075 5.584819e-05
[1021,] 0.0002396395 0.0002943860 9.183928e-05
[1022,] 0.0002395435 0.0001860291 6.044997e-05
[1023,] 0.0002403628 0.0002180692 7.220465e-05
[1024,] 0.0002398712 0.0002987767 9.234901e-05
[1025,] 0.0002406297 0.0001683737 5.706522e-05
[1026,] 0.0002401246 0.0001935270 6.482935e-05
[1027,] 0.0002403342 0.0002182217 7.219150e-05
[1028,] 0.0002402468 0.0002398841 7.675614e-05
[1029,] 0.0002406251 0.0001713289 5.823682e-05
[1030,] 0.0002405965 0.0001716890 5.835939e-05
[1031,] 0.0002406323 0.0001683212 5.701394e-05
[1032,] 0.0002398667 0.0003021303 1.017272e-04
[1033,] 0.0002405412 0.0001702511 5.774720e-05
[1034,] 0.0002420012 0.0001886295 6.564713e-05
[1035,] 0.0002448944 0.0001679760 5.733685e-05
[1036,] 0.0002406030 0.0002352873 7.824490e-05
[1037,] 0.0002453216 0.0001674842 5.702604e-05
[1038,] 0.0002416544 0.0002335900 7.815850e-05
[1039,] 0.0002416333 0.0002020117 6.635088e-05
[1040,] 0.0002416196 0.0002020195 6.635292e-05
[1041,] 0.0002392851 0.0001575568 5.198191e-05
[1042,] 0.0002418144 0.0001695391 5.730806e-05
[1043,] 0.0002420780 0.0001579636 5.353479e-05
[1044,] 0.0002406385 0.0002350342 7.799823e-05
[1045,] 0.0002431253 0.0002345715 8.472293e-05
[1046,] 0.0002410957 0.0002315327 7.696036e-05
[1047,] 0.0002434757 0.0002127683 7.523251e-05
[1048,] 0.0002427876 0.0004111575 1.228594e-04
[1049,] 0.0002428134 0.0003004998 9.159318e-05
[1050,] 0.0002411136 0.0002219733 7.395349e-05
[1051,] 0.0002485302 0.0001822684 6.039211e-05
[1052,] 0.0002412811 0.0002233756 7.605004e-05
[1053,] 0.0002412286 0.0002862982 1.050216e-04
[1054,] 0.0002409902 0.0001813506 5.908351e-05
[1055,] 0.0002425743 0.0002418895 8.919995e-05
[1056,] 0.0002428121 0.0001982345 6.850062e-05
[1057,] 0.0002412997 0.0001824294 6.048324e-05
[1058,] 0.0002411820 0.0001803446 5.912842e-05
[1059,] 0.0002418887 0.0001986323 6.844687e-05
[1060,] 0.0002397450 0.0001866184 6.378882e-05
[1061,] 0.0002417712 0.0001991034 6.861177e-05
[1062,] 0.0002409928 0.0001974341 6.735857e-05
[1063,] 0.0002408583 0.0001947750 6.616172e-05
[1064,] 0.0002399904 0.0001986571 6.624876e-05
[1065,] 0.0002409224 0.0001763131 5.798935e-05
[1066,] 0.0002410171 0.0001719847 5.926320e-05
[1067,] 0.0002406912 0.0001629926 5.331588e-05
[1068,] 0.0002413749 0.0001899511 6.687635e-05
[1069,] 0.0002409408 0.0001715856 5.614437e-05
[1070,] 0.0002400131 0.0002286196 7.602768e-05
[1071,] 0.0002414379 0.0001711175 5.550140e-05
[1072,] 0.0002409307 0.0001720764 5.623895e-05
[1073,] 0.0002400193 0.0002286406 7.607516e-05
[1074,] 0.0002410065 0.0002486307 8.043640e-05
[1075,] 0.0002414441 0.0001606403 5.450319e-05
[1076,] 0.0002413346 0.0001606403 5.446919e-05
[1077,] 0.0002400435 0.0001945699 6.507185e-05
[1078,] 0.0002406487 0.0001776024 6.091024e-05
[1079,] 0.0002399607 0.0002205196 7.072487e-05
[1080,] 0.0002414231 0.0001631411 5.254532e-05
[1081,] 0.0002407747 0.0001532499 5.067641e-05
[1082,] 0.0002400238 0.0001840163 6.034367e-05
[1083,] 0.0002414927 0.0001548272 5.150224e-05
[1084,] 0.0002415715 0.0002296679 7.625475e-05
[1085,] 0.0002417171 0.0002249780 7.520661e-05
[1086,] 0.0002445627 0.0001540552 5.145071e-05
[1087,] 0.0002428696 0.0002331664 7.031290e-05
[1088,] 0.0002404502 0.0001961249 6.184207e-05
[1089,] 0.0002436944 0.0002042772 6.190778e-05
[1090,] 0.0002413410 0.0002293379 7.502842e-05
[1091,] 0.0002408200 0.0002105701 6.552787e-05
[1092,] 0.0002407482 0.0002062909 6.441021e-05
[1093,] 0.0002404851 0.0002777049 9.852917e-05
[1094,] 0.0002411796 0.0002142500 6.620690e-05
[1095,] 0.0002408868 0.0002046526 6.383099e-05
[1096,] 0.0002410128 0.0002092541 6.498426e-05
[1097,] 0.0002399587 0.0001858386 6.172404e-05
[1098,] 0.0002417870 0.0001690000 5.386234e-05
[1099,] 0.0002398441 0.0002065361 6.647711e-05
[1100,] 0.0002411095 0.0002194886 7.226118e-05
[1101,] 0.0002433554 0.0002022883 6.252361e-05
[1102,] 0.0002404385 0.0001932869 6.106237e-05
[1103,] 0.0002414562 0.0002356330 7.681650e-05
[1104,] 0.0002403499 0.0001831559 5.832642e-05
[1105,] 0.0002404729 0.0002432181 8.538450e-05
[1106,] 0.0002404945 0.0001636619 5.296688e-05
[1107,] 0.0002403664 0.0001705468 5.483603e-05
[1108,] 0.0002411789 0.0001580157 5.265663e-05
[1109,] 0.0002403035 0.0001662833 5.372375e-05
[1110,] 0.0002411832 0.0002133567 7.202864e-05
[1111,] 0.0002397102 0.0002189325 7.024905e-05
[1112,] 0.0002398590 0.0001790041 5.977407e-05
[1113,] 0.0002428768 0.0001891648 5.851513e-05
[1114,] 0.0002398712 0.0002435595 7.722001e-05
[1115,] 0.0002397851 0.0002310673 7.395137e-05
[1116,] 0.0002398047 0.0002896899 9.120306e-05
[1117,] 0.0002410064 0.0002210329 6.822680e-05
[1118,] 0.0002408842 0.0002489609 8.868628e-05
[1119,] 0.0002400508 0.0001909763 6.353452e-05
[1120,] 0.0002402458 0.0001886673 6.074977e-05
[1121,] 0.0002398407 0.0001565833 5.246844e-05
[1122,] 0.0002401643 0.0001818486 6.098087e-05
[1123,] 0.0002444732 0.0002085567 7.719795e-05
[1124,] 0.0002450269 0.0002207248 6.654490e-05
[1125,] 0.0002418900 0.0002033064 6.658810e-05
[1126,] 0.0002419983 0.0002145701 7.743895e-05
[1127,] 0.0002399585 0.0002045956 6.673187e-05
[1128,] 0.0002411952 0.0001653662 5.526804e-05
[1129,] 0.0002433120 0.0001736709 5.893025e-05
[1130,] 0.0002412791 0.0001647157 5.488868e-05
[1131,] 0.0002407733 0.0002024325 6.787738e-05
[1132,] 0.0002397253 0.0001821210 6.100454e-05
[1133,] 0.0002411594 0.0002629176 8.628420e-05
[1134,] 0.0002398344 0.0001591581 5.312431e-05
[1135,] 0.0002398080 0.0001716816 5.751195e-05
[1136,] 0.0002398452 0.0001707393 5.726139e-05
[1137,] 0.0002400215 0.0002123627 7.056153e-05
[1138,] 0.0002400692 0.0002077926 6.832050e-05
[1139,] 0.0002400652 0.0002083237 6.847373e-05
[1140,] 0.0002411438 0.0001543362 5.134849e-05
[1141,] 0.0002417064 0.0001855117 6.396258e-05
[1142,] 0.0002401824 0.0002126654 6.952858e-05
[1143,] 0.0002413027 0.0001919519 6.555065e-05
[1144,] 0.0002401258 0.0002076978 6.820149e-05
[1145,] 0.0002417343 0.0001696682 5.609318e-05
[1146,] 0.0002411213 0.0001597755 5.324489e-05
[1147,] 0.0002407854 0.0002325628 7.816853e-05
[1148,] 0.0002411832 0.0001814791 6.043327e-05
[1149,] 0.0002432337 0.0001780892 5.842945e-05
[1150,] 0.0002402605 0.0001892997 6.334538e-05
[1151,] 0.0002402523 0.0001690476 5.527572e-05
[1152,] 0.0002411151 0.0001922030 6.714240e-05
[1153,] 0.0002420059 0.0002238534 7.661621e-05
[1154,] 0.0002460397 0.0001781613 6.469619e-05
[1155,] 0.0002430126 0.0001726897 5.775492e-05
[1156,] 0.0002402219 0.0001569325 5.220929e-05
[1157,] 0.0002411420 0.0002056528 6.903955e-05
[1158,] 0.0002411914 0.0001757740 5.780068e-05
[1159,] 0.0002409811 0.0002065309 6.904210e-05
[1160,] 0.0002411934 0.0001728990 5.695358e-05
[1161,] 0.0002402376 0.0001717705 5.840723e-05
[1162,] 0.0002416835 0.0002163179 7.508317e-05
[1163,] 0.0002431863 0.0001731721 5.740848e-05
[1164,] 0.0002404518 0.0001930923 6.555087e-05
[1165,] 0.0002418463 0.0002252504 7.708114e-05
[1166,] 0.0002417838 0.0002077305 7.102289e-05
[1167,] 0.0002418622 0.0001994478 6.780909e-05
[1168,] 0.0002419283 0.0001992857 6.698613e-05
[1169,] 0.0002418066 0.0001993416 6.694802e-05
[1170,] 0.0002417568 0.0002016041 6.883173e-05
[1171,] 0.0002409002 0.0001595939 5.272293e-05
[1172,] 0.0002418666 0.0001992115 6.691372e-05
[1173,] 0.0002410422 0.0001720987 5.684695e-05
[1174,] 0.0002408249 0.0001615989 5.334498e-05
[1175,] 0.0002471774 0.0001729513 5.434638e-05
[1176,] 0.0002470848 0.0001755536 5.486391e-05
[1177,] 0.0002409202 0.0001800544 5.997633e-05
[1178,] 0.0002408702 0.0002060108 6.869337e-05
[1179,] 0.0002438747 0.0002117646 7.735799e-05
[1180,] 0.0002437852 0.0002034883 7.134771e-05
[1181,] 0.0002429931 0.0002366531 8.725227e-05
[1182,] 0.0002410556 0.0001763078 5.750013e-05
[1183,] 0.0002436624 0.0002115266 7.695682e-05
[1184,] 0.0002415022 0.0001723246 5.819636e-05
[1185,] 0.0002439119 0.0002069463 7.513939e-05
[1186,] 0.0002415473 0.0001713946 5.779227e-05
[1187,] 0.0002414137 0.0001703730 5.726823e-05
[1188,] 0.0002414868 0.0001702132 5.721823e-05
[1189,] 0.0002414351 0.0001694946 5.674756e-05
[1190,] 0.0002408265 0.0002069798 6.872747e-05
[1191,] 0.0002408888 0.0001780144 5.866174e-05
[1192,] 0.0002409633 0.0002939309 9.370904e-05
[1193,] 0.0002426084 0.0002400271 7.823791e-05
[1194,] 0.0002430935 0.0002483457 7.859596e-05
[1195,] 0.0002407644 0.0001650172 5.490430e-05
[1196,] 0.0002410666 0.0001933810 6.443138e-05
[1197,] 0.0002421604 0.0002645105 9.405440e-05
[1198,] 0.0002407380 0.0001810365 6.036413e-05
[1199,] 0.0002419114 0.0002566483 8.908538e-05
[1200,] 0.0002389709 0.0001759170 5.808360e-05
[1201,] 0.0002388776 0.0001716929 5.702932e-05
[1202,] 0.0002392185 0.0001642987 5.512849e-05
[1203,] 0.0002389482 0.0001557782 5.184238e-05
[1204,] 0.0002389573 0.0001958319 6.463535e-05
[1205,] 0.0002389809 0.0001556689 5.152740e-05
[1206,] 0.0002389347 0.0001560016 5.191495e-05
[1207,] 0.0002389288 0.0001557569 5.182049e-05
[1208,] 0.0002389376 0.0001767059 5.860529e-05
[1209,] 0.0002391789 0.0001551948 5.131968e-05
[1210,] 0.0002391233 0.0001536329 5.104000e-05
[1211,] 0.0002389448 0.0002352006 7.719384e-05
[1212,] 0.0002395701 0.0001604066 5.252745e-05
[1213,] 0.0002412102 0.0002550278 8.324799e-05
[1214,] 0.0002412341 0.0002578528 8.400042e-05
[1215,] 0.0002389397 0.0002668836 8.740515e-05
[1216,] 0.0002389989 0.0001914287 6.432014e-05
[1217,] 0.0002416834 0.0002306245 7.968320e-05
[1218,] 0.0002412267 0.0001604672 5.417396e-05
[1219,] 0.0002403001 0.0002350688 8.008572e-05
[1220,] 0.0002404828 0.0001713073 5.574890e-05
[1221,] 0.0002396900 0.0001560021 5.185310e-05
[1222,] 0.0002410895 0.0001947169 6.199374e-05
[1223,] 0.0002408616 0.0001817460 5.853206e-05
[1224,] 0.0002405216 0.0002916268 8.897265e-05
[1225,] 0.0002413545 0.0002750622 8.856165e-05
[1226,] 0.0002407651 0.0002103646 6.581611e-05
[1227,] 0.0002417227 0.0001638858 5.452870e-05
[1228,] 0.0002400712 0.0002075067 7.089412e-05
[1229,] 0.0002411985 0.0002362914 7.577547e-05
[1230,] 0.0002406425 0.0002007244 6.415361e-05
[1231,] 0.0002404517 0.0001962451 6.309373e-05
[1232,] 0.0002411075 0.0002246916 7.477124e-05
[1233,] 0.0002412852 0.0002121183 6.827586e-05
[1234,] 0.0002388696 0.0002450135 8.141155e-05
[1235,] 0.0002414672 0.0002247669 7.198077e-05
[1236,] 0.0002407578 0.0002270986 7.551966e-05
[1237,] 0.0002410599 0.0002331271 7.719576e-05
[1238,] 0.0002411015 0.0002253161 7.492434e-05
[1239,] 0.0002410374 0.0002214505 7.416796e-05
[1240,] 0.0002410607 0.0002284461 7.610545e-05
[1241,] 0.0002399594 0.0002383633 8.264645e-05
[1242,] 0.0002389791 0.0003637001 1.222437e-04
[1243,] 0.0002393063 0.0003903556 1.236663e-04
[1244,] 0.0002392461 0.0004133126 1.315116e-04
[1245,] 0.0002391756 0.0003020836 9.796422e-05
[1246,] 0.0002391899 0.0007060714 2.228396e-04
[1247,] 0.0002404217 0.0002236432 7.752570e-05
[1248,] 0.0002397295 0.0002933371 1.015843e-04
[1249,] 0.0002404995 0.0002176575 7.337765e-05
[1250,] 0.0002391374 0.0009975602 3.340073e-04
[1251,] 0.0002394123 0.0004165207 1.441775e-04
[1252,] 0.0002393593 0.0001736290 5.867800e-05
[1253,] 0.0002408467 0.0002404585 7.945349e-05
[1254,] 0.0002394829 0.0001719006 5.813357e-05
[1255,] 0.0002407723 0.0002043786 6.863928e-05
[1256,] 0.0002404194 0.0002481768 8.218797e-05
[1257,] 0.0002407523 0.0002074646 6.962295e-05
[1258,] 0.0002396417 0.0003953091 1.406393e-04
[1259,] 0.0002396643 0.0002142669 7.402222e-05
[1260,] 0.0002403895 0.0002412065 7.999005e-05
[1261,] 0.0002395721 0.0002182117 7.529385e-05
[1262,] 0.0002403962 0.0002331414 7.719324e-05
[1263,] 0.0002394141 0.0001822388 6.194024e-05
[1264,] 0.0002393771 0.0001822612 6.189915e-05
[1265,] 0.0002394252 0.0003588967 1.239691e-04
[1266,] 0.0002394089 0.0003140942 1.070955e-04
[1267,] 0.0002392891 0.0002173594 7.251994e-05
[1268,] 0.0002403871 0.0002501952 8.299569e-05
[1269,] 0.0002393957 0.0001830328 6.220818e-05
[1270,] 0.0002394042 0.0003572999 1.232199e-04
[1271,] 0.0002393978 0.0003740414 1.290680e-04
[1272,] 0.0002393538 0.0004118612 1.418958e-04
[1273,] 0.0002395771 0.0002127012 7.327787e-05
[1274,] 0.0002393964 0.0003693742 1.274073e-04
[1275,] 0.0002403860 0.0002540271 8.440341e-05
[1276,] 0.0002403871 0.0002561313 8.496808e-05
[1277,] 0.0002403868 0.0002566840 8.521542e-05
[1278,] 0.0002403996 0.0003034399 1.001861e-04
[1279,] 0.0002403862 0.0002595845 8.621471e-05
[1280,] 0.0002403938 0.0002564995 8.482076e-05
[1281,] 0.0002403866 0.0002559612 8.515035e-05
[1282,] 0.0002403862 0.0002513194 8.344650e-05
[1283,] 0.0002404098 0.0002290091 7.572781e-05
[1284,] 0.0002405714 0.0003117619 1.133169e-04
[1285,] 0.0002404134 0.0002456123 8.108422e-05
[1286,] 0.0002394078 0.0003800032 1.312737e-04
[1287,] 0.0002395007 0.0003397658 1.169251e-04
[1288,] 0.0002404064 0.0002508530 8.294874e-05
[1289,] 0.0002393388 0.0003866721 1.328702e-04
[1290,] 0.0002409491 0.0002492754 8.162841e-05
[1291,] 0.0002393677 0.0003627001 1.247777e-04
[1292,] 0.0002403857 0.0002791940 9.272084e-05
[1293,] 0.0002396056 0.0003544461 1.253377e-04
[1294,] 0.0002395759 0.0006619161 2.361646e-04
[1295,] 0.0002403875 0.0002924781 9.688898e-05
[1296,] 0.0002395593 0.0006701232 2.388926e-04
[1297,] 0.0002403873 0.0002843851 9.422657e-05
[1298,] 0.0002394751 0.0001918190 6.560516e-05
[1299,] 0.0002396586 0.0002244041 7.782242e-05
[1300,] 0.0002407454 0.0002069662 6.941890e-05
[1301,] 0.0002404048 0.0002422428 8.014428e-05
[1302,] 0.0002396436 0.0002247471 7.791592e-05
[1303,] 0.0002404130 0.0002369428 7.825690e-05
[1304,] 0.0002404785 0.0002612095 8.533240e-05
[1305,] 0.0002408927 0.0002355449 7.880443e-05
[1306,] 0.0002393899 0.0003567379 1.228755e-04
[1307,] 0.0002394075 0.0001803327 6.129157e-05
[1308,] 0.0002391949 0.0003429687 1.155678e-04
[1309,] 0.0002401115 0.0001808482 6.019477e-05
[1310,] 0.0002410282 0.0002171441 7.077347e-05
[1311,] 0.0002411219 0.0002206317 7.160366e-05
[1312,] 0.0002410109 0.0001584971 5.265382e-05
[1313,] 0.0002389782 0.0002927794 9.830266e-05
[1314,] 0.0002392703 0.0002015185 6.758734e-05
[1315,] 0.0002393023 0.0002066070 6.955718e-05
[1316,] 0.0002407316 0.0002609865 8.413693e-05
[1317,] 0.0002389656 0.0003442060 1.153071e-04
[1318,] 0.0002408610 0.0002185910 7.057850e-05
[1319,] 0.0002395175 0.0001559680 5.153796e-05
[1320,] 0.0002408858 0.0003201307 1.015457e-04
[1321,] 0.0002390183 0.0002016786 6.690602e-05
[1322,] 0.0002407694 0.0002787868 8.946662e-05
[1323,] 0.0002390507 0.0001843493 6.147586e-05
[1324,] 0.0002409983 0.0002336125 7.599654e-05
[1325,] 0.0002410391 0.0002539515 8.496609e-05
[1326,] 0.0002410350 0.0002262498 7.362690e-05
[1327,] 0.0002395885 0.0001965023 6.678591e-05
[1328,] 0.0002393623 0.0002658337 9.136631e-05
[1329,] 0.0002396975 0.0001963903 6.626713e-05
[1330,] 0.0002409995 0.0002792245 8.671156e-05
[1331,] 0.0002409309 0.0002435563 8.076282e-05
[1332,] 0.0002409068 0.0002033261 6.783839e-05
[1333,] 0.0002409335 0.0002015578 6.746651e-05
[1334,] 0.0002409245 0.0002490706 8.292752e-05
[1335,] 0.0002401819 0.0003070389 9.815691e-05
[1336,] 0.0002409012 0.0001704648 5.681696e-05
[1337,] 0.0002408440 0.0001552379 5.189689e-05
[1338,] 0.0002409643 0.0002079308 6.986459e-05
[1339,] 0.0002409455 0.0002209481 7.420404e-05
[1340,] 0.0002399874 0.0001677254 5.608786e-05
[1341,] 0.0002409270 0.0002511817 8.388675e-05
[1342,] 0.0002389243 0.0002087651 6.995174e-05
[1343,] 0.0002399060 0.0001635617 5.426167e-05
[1344,] 0.0002407852 0.0002497744 8.223450e-05
[1345,] 0.0002408133 0.0001881266 6.306307e-05
[1346,] 0.0002402154 0.0001661992 5.479980e-05
[1347,] 0.0002414884 0.0002332617 7.999995e-05
[1348,] 0.0002410742 0.0002227393 7.504620e-05
[1349,] 0.0002403671 0.0001765643 5.910313e-05
[1350,] 0.0002403719 0.0001718982 5.733389e-05
[1351,] 0.0002400188 0.0001623125 5.380398e-05
[1352,] 0.0002400163 0.0001625040 5.387261e-05
[1353,] 0.0002402323 0.0001590568 5.279881e-05
[1354,] 0.0002400262 0.0001613735 5.348262e-05
[1355,] 0.0002405872 0.0001910763 6.407586e-05
[1356,] 0.0002406801 0.0001869206 6.332612e-05
[1357,] 0.0002405941 0.0001644108 5.466422e-05
[1358,] 0.0002404195 0.0001902841 6.215793e-05
[1359,] 0.0002404422 0.0001785869 5.983464e-05
[1360,] 0.0002402504 0.0005070110 1.588214e-04
[1361,] 0.0002402208 0.0003277980 1.049091e-04
[1362,] 0.0002402923 0.0002314959 7.442942e-05
[1363,] 0.0002408739 0.0002873772 9.498803e-05
[1364,] 0.0002410110 0.0002265068 7.564345e-05
[1365,] 0.0002409930 0.0002273584 7.619563e-05
[1366,] 0.0002415192 0.0002299281 7.741795e-05
[1367,] 0.0002411245 0.0002327265 7.753550e-05
[1368,] 0.0002403235 0.0002271822 7.548040e-05
[1369,] 0.0002409572 0.0002026218 6.519824e-05
[1370,] 0.0002400188 0.0001833561 6.025734e-05
[1371,] 0.0002409278 0.0001731511 5.768045e-05
[1372,] 0.0002413847 0.0002154118 6.888486e-05
[1373,] 0.0002405651 0.0001891881 6.291516e-05
[1374,] 0.0002405411 0.0002090542 6.772591e-05
[1375,] 0.0002405931 0.0002165128 6.987317e-05
[1376,] 0.0002410011 0.0002075986 6.747202e-05
[1377,] 0.0002411296 0.0002265756 7.557872e-05
[1378,] 0.0002409150 0.0001732673 5.771876e-05
[1379,] 0.0002409380 0.0002691734 9.023597e-05
[1380,] 0.0002409443 0.0001732235 5.768580e-05
[1381,] 0.0002413368 0.0002415343 7.880914e-05
[1382,] 0.0002409236 0.0002665691 8.889146e-05
[1383,] 0.0002401001 0.0002244746 7.290939e-05
[1384,] 0.0002403864 0.0001606211 5.302355e-05
[1385,] 0.0002406505 0.0001552567 5.151178e-05
[1386,] 0.0002396803 0.0002297432 7.321167e-05
[1387,] 0.0002412069 0.0001639566 5.437093e-05
[1388,] 0.0002507328 0.0001564154 5.445344e-05
[1389,] 0.0002487992 0.0002176023 7.142335e-05
[1390,] 0.0002506976 0.0001701462 5.451976e-05
[1391,] 0.0002416082 0.0002327650 7.819672e-05
[1392,] 0.0002410273 0.0001606630 5.337300e-05
[1393,] 0.0002409403 0.0001618400 5.400964e-05
[1394,] 0.0002408628 0.0001594771 5.315787e-05
[1395,] 0.0002398570 0.0001911708 6.299871e-05
[1396,] 0.0002411467 0.0002261759 7.548151e-05
[1397,] 0.0002389811 0.0005370503 1.824018e-04
[1398,] 0.0002388630 0.0004012371 1.317524e-04
[1399,] 0.0002411389 0.0002380122 7.965028e-05
[1400,] 0.0002406933 0.0002361582 7.838160e-05
[1401,] 0.0002411590 0.0002263419 7.563171e-05
[1402,] 0.0002407233 0.0002500824 8.254011e-05
[1403,] 0.0002411812 0.0002257528 7.542582e-05
[1404,] 0.0002407792 0.0002319306 7.741366e-05
[1405,] 0.0002402159 0.0003880841 1.207130e-04
[1406,] 0.0002405305 0.0002349734 7.701693e-05
[1407,] 0.0002405642 0.0002341049 7.655195e-05
[1408,] 0.0002388610 0.0002830358 9.337251e-05
[1409,] 0.0002390382 0.0001567095 5.206881e-05
[1410,] 0.0002408594 0.0002303250 7.666350e-05
[1411,] 0.0002405569 0.0002380775 7.782798e-05
[1412,] 0.0002388610 0.0003162093 1.040749e-04
[1413,] 0.0002408041 0.0002342141 7.618069e-05
[1414,] 0.0002405431 0.0002362663 7.732621e-05
[1415,] 0.0002388713 0.0002252989 7.490961e-05
[1416,] 0.0002405010 0.0002529666 8.304223e-05
[1417,] 0.0002409079 0.0002313966 7.721217e-05
[1418,] 0.0002391155 0.0004090400 1.367597e-04
[1419,] 0.0002405487 0.0002418584 7.916113e-05
[1420,] 0.0002405301 0.0002443631 8.007740e-05
[1421,] 0.0002405276 0.0002432615 7.974794e-05
[1422,] 0.0002406059 0.0002187540 7.239650e-05
[1423,] 0.0002405222 0.0002436241 7.990376e-05
[1424,] 0.0002406237 0.0002189004 7.241687e-05
[1425,] 0.0002411447 0.0002254329 7.523344e-05
[1426,] 0.0002391591 0.0003660243 1.232586e-04
[1427,] 0.0002390314 0.0004896724 1.565095e-04
[1428,] 0.0002391540 0.0003575664 1.203021e-04
[1429,] 0.0002388730 0.0005186534 1.696886e-04
[1430,] 0.0002388779 0.0004942743 1.610794e-04
[1431,] 0.0002389050 0.0004920356 1.586624e-04
[1432,] 0.0002388598 0.0003082738 1.016890e-04
[1433,] 0.0002411387 0.0001644536 5.461129e-05
[1434,] 0.0002388607 0.0002938313 9.708504e-05
[1435,] 0.0002411289 0.0002241649 7.471944e-05
[1436,] 0.0002392848 0.0003916686 1.340304e-04
[1437,] 0.0002405553 0.0002020637 6.701858e-05
[1438,] 0.0002393586 0.0007740059 2.702785e-04
[1439,] 0.0002412505 0.0002474172 8.390918e-05
[1440,] 0.0002397595 0.0002361114 7.788089e-05
[1441,] 0.0002388981 0.0002602418 8.699173e-05
[1442,] 0.0002393384 0.0008757213 3.059507e-04
[1443,] 0.0002393776 0.0007996055 2.801854e-04
[1444,] 0.0002409682 0.0002304275 7.667546e-05
[1445,] 0.0002406155 0.0001885639 6.366125e-05
[1446,] 0.0002393280 0.0008145931 2.840705e-04
[1447,] 0.0002406227 0.0001878364 6.342896e-05
[1448,] 0.0002411277 0.0002239478 7.463563e-05
[1449,] 0.0002405411 0.0002328112 7.747265e-05
[1450,] 0.0002405381 0.0002020185 6.702548e-05
[1451,] 0.0002388765 0.0002226188 7.412088e-05
[1452,] 0.0002392883 0.0011529454 4.016228e-04
[1453,] 0.0002388638 0.0002930416 9.709154e-05
[1454,] 0.0002411277 0.0002239871 7.464984e-05
[1455,] 0.0002392248 0.0003433270 1.164820e-04
[1456,] 0.0002393004 0.0008137697 2.829227e-04
[1457,] 0.0002392960 0.0008136418 2.827567e-04
[1458,] 0.0002393427 0.0008109423 2.832070e-04
[1459,] 0.0002393910 0.0011249624 3.963246e-04
[1460,] 0.0002392027 0.0006346821 2.176115e-04
[1461,] 0.0002412312 0.0002562371 8.678948e-05
[1462,] 0.0002393271 0.0003518826 1.205940e-04
[1463,] 0.0002412116 0.0003030516 1.027190e-04
[1464,] 0.0002409651 0.0002314252 7.721303e-05
[1465,] 0.0002405169 0.0002193116 7.226315e-05
[1466,] 0.0002397181 0.0001702115 5.657374e-05
[1467,] 0.0002408706 0.0002313135 7.704400e-05
[1468,] 0.0002391776 0.0017075454 5.846299e-04
[1469,] 0.0002396312 0.0001657562 5.504632e-05
[1470,] 0.0002396896 0.0001766873 5.872699e-05
[1471,] 0.0002395577 0.0003549828 1.249012e-04
[1472,] 0.0002397072 0.0001758042 5.853373e-05
[1473,] 0.0002394307 0.0005900751 2.062294e-04
[1474,] 0.0002390268 0.0002827425 9.592037e-05
[1475,] 0.0002397353 0.0001759851 5.868895e-05
[1476,] 0.0002392101 0.0002218087 7.553091e-05
[1477,] 0.0002391142 0.0001848702 6.230090e-05
[1478,] 0.0002397231 0.0001560949 5.202836e-05
[1479,] 0.0002397273 0.0001823047 6.083605e-05
[1480,] 0.0002390801 0.0003209468 1.089633e-04
[1481,] 0.0002397519 0.0001802946 6.020869e-05
[1482,] 0.0002390457 0.0003549456 1.203168e-04
[1483,] 0.0002390272 0.0002245633 7.573132e-05
[1484,] 0.0002397736 0.0001808169 6.044841e-05
[1485,] 0.0002397071 0.0001785865 5.948856e-05
[1486,] 0.0002393439 0.0002914019 1.001643e-04
[1487,] 0.0002414269 0.0002487228 8.600184e-05
[1488,] 0.0002393209 0.0002916583 1.001712e-04
[1489,] 0.0002394743 0.0002592627 8.944300e-05
[1490,] 0.0002391546 0.0003275721 1.119524e-04
[1491,] 0.0002393513 0.0002160313 7.367184e-05
[1492,] 0.0002395977 0.0004068447 1.428083e-04
[1493,] 0.0002390836 0.0003610712 1.228728e-04
[1494,] 0.0002411573 0.0002281587 7.607893e-05
[1495,] 0.0002398251 0.0001737929 5.798137e-05
[1496,] 0.0002396872 0.0001716781 5.704034e-05
[1497,] 0.0002397146 0.0001776468 5.916364e-05
[1498,] 0.0002410630 0.0001741229 5.787117e-05
[1499,] 0.0002397247 0.0001733036 5.772982e-05
[1500,] 0.0002391130 0.0003387248 1.154865e-04
[1501,] 0.0002397341 0.0001748489 5.828850e-05
[1502,] 0.0002397100 0.0001769525 5.891492e-05
[1503,] 0.0002411404 0.0002364586 7.935883e-05
[1504,] 0.0002397060 0.0001797410 5.984611e-05
[1505,] 0.0002397007 0.0003068902 1.074917e-04
[1506,] 0.0002411465 0.0002297413 7.711598e-05
[1507,] 0.0002397229 0.0001839046 6.136557e-05
[1508,] 0.0002397663 0.0001729861 5.767177e-05
[1509,] 0.0002410854 0.0002340448 7.774280e-05
[1510,] 0.0002397687 0.0001722763 5.741473e-05
[1511,] 0.0002398227 0.0009622951 3.506665e-04
[1512,] 0.0002397313 0.0001689091 5.616507e-05
[1513,] 0.0002398113 0.0005752626 2.068455e-04
[1514,] 0.0002392872 0.0002303528 7.858991e-05
[1515,] 0.0002397218 0.0001785626 5.949733e-05
[1516,] 0.0002397787 0.0004257159 1.449951e-04
[1517,] 0.0002397169 0.0001776083 5.915640e-05
[1518,] 0.0002398049 0.0002113092 7.136341e-05
[1519,] 0.0002397207 0.0001764449 5.876432e-05
[1520,] 0.0002397175 0.0001830200 6.103014e-05
[1521,] 0.0002397148 0.0001850311 6.170472e-05
[1522,] 0.0002397339 0.0001842890 6.152811e-05
[1523,] 0.0002392136 0.0002300634 7.823252e-05
[1524,] 0.0002396991 0.0001743684 5.783466e-05
[1525,] 0.0002393846 0.0002218601 7.577368e-05
[1526,] 0.0002396935 0.0001715919 5.701798e-05
[1527,] 0.0002397416 0.0007141263 2.570010e-04
[1528,] 0.0002398684 0.0005931800 2.143240e-04
[1529,] 0.0002392497 0.0002285502 7.784688e-05
[1530,] 0.0002410605 0.0002056678 6.856582e-05
[1531,] 0.0002410632 0.0002057399 6.871860e-05
[1532,] 0.0002390632 0.0002233347 7.368718e-05
[1533,] 0.0002410608 0.0002733444 9.072389e-05
[1534,] 0.0002411105 0.0002215962 7.382836e-05
[1535,] 0.0002398230 0.0005652135 2.032991e-04
[1536,] 0.0002397087 0.0001762485 5.865830e-05
[1537,] 0.0002396193 0.0001567827 5.216219e-05
[1538,] 0.0002410555 0.0002414065 8.034583e-05
[1539,] 0.0002410614 0.0002131710 7.111317e-05
[1540,] 0.0002396344 0.0001593396 5.258219e-05
[1541,] 0.0002396217 0.0001708984 5.758664e-05
[1542,] 0.0002396440 0.0001699844 5.725365e-05
[1543,] 0.0002395684 0.0001571301 5.221480e-05
[1544,] 0.0002408181 0.0002395274 8.115004e-05
[1545,] 0.0002398573 0.0005771334 2.080599e-04
[1546,] 0.0002411112 0.0002214597 7.379822e-05
[1547,] 0.0002397440 0.0001571548 5.229181e-05
[1548,] 0.0002410910 0.0001782176 5.938262e-05
[1549,] 0.0002399362 0.0005541804 2.005087e-04
[1550,] 0.0002396124 0.0001571214 5.221262e-05
[1551,] 0.0002398712 0.0005771334 2.082617e-04
[1552,] 0.0002393770 0.0001556280 5.178097e-05
[1553,] 0.0002399372 0.0006014541 2.182469e-04
[1554,] 0.0002396281 0.0001575202 5.252221e-05
[1555,] 0.0002400022 0.0005662485 2.059854e-04
[1556,] 0.0002400248 0.0006243452 2.280638e-04
[1557,] 0.0002396443 0.0001572033 5.231830e-05
[1558,] 0.0002396544 0.0001571963 5.231401e-05
[1559,] 0.0002398685 0.0002791541 9.774111e-05
[1560,] 0.0002399872 0.0002400331 8.369224e-05
[1561,] 0.0002411112 0.0002214047 7.378080e-05
[1562,] 0.0002400620 0.0003046146 1.079808e-04
[1563,] 0.0002399809 0.0002974461 1.049917e-04
[1564,] 0.0002400801 0.0002451806 8.584780e-05
[1565,] 0.0002400231 0.0002404396 8.393450e-05
[1566,] 0.0002399514 0.0003714875 1.322599e-04
[1567,] 0.0002399308 0.0003649999 1.297393e-04
[1568,] 0.0002397085 0.0003664443 1.288707e-04
[1569,] 0.0002400731 0.0003123844 1.109236e-04
[1570,] 0.0002398951 0.0003694245 1.311595e-04
[1571,] 0.0002398381 0.0003699432 1.309970e-04
[1572,] 0.0002399556 0.0003076670 1.086695e-04
[1573,] 0.0002398335 0.0005709251 2.055592e-04
[1574,] 0.0002411114 0.0002214275 7.378888e-05
[1575,] 0.0002398094 0.0003688167 1.304004e-04
[1576,] 0.0002395447 0.0001590029 5.317031e-05
[1577,] 0.0002400305 0.0003027360 1.071546e-04
[1578,] 0.0002400184 0.0003132651 1.110166e-04
[1579,] 0.0002398296 0.0003697598 1.308758e-04
[1580,] 0.0002398262 0.0005583578 2.007972e-04
[1581,] 0.0002397002 0.0001717102 5.706879e-05
[1582,] 0.0002398305 0.0003741075 1.324767e-04
[1583,] 0.0002410606 0.0001974875 6.584054e-05
[1584,] 0.0002400354 0.0003079186 1.091032e-04
[1585,] 0.0002399835 0.0003701323 1.319468e-04
[1586,] 0.0002395017 0.0008670233 3.067759e-04
[1587,] 0.0002395578 0.0006162165 2.177414e-04
[1588,] 0.0002394212 0.0004931840 1.713809e-04
[1589,] 0.0002393427 0.0005836837 2.027733e-04
[1590,] 0.0002394079 0.0005265770 1.836324e-04
[1591,] 0.0002402657 0.0002026277 6.962898e-05
[1592,] 0.0002390257 0.0001700576 5.642361e-05
[1593,] 0.0002391428 0.0001572526 5.222991e-05
[1594,] 0.0002391061 0.0001685315 5.616863e-05
[1595,] 0.0002391122 0.0001724400 5.717801e-05
[1596,] 0.0002417440 0.0005773934 1.651607e-04
[1597,] 0.0002391755 0.0005125785 1.746860e-04
[1598,] 0.0002414478 0.0002889289 1.031163e-04
[1599,] 0.0002402374 0.0003530436 1.156164e-04
[1600,] 0.0002402605 0.0003724605 1.238289e-04
[1601,] 0.0002391957 0.0002868363 9.489517e-05
[1602,] 0.0002398842 0.0001929226 6.545562e-05
[1603,] 0.0002405265 0.0003131683 1.060868e-04
[1604,] 0.0002400839 0.0002518419 8.790044e-05
[1605,] 0.0002405499 0.0002962262 1.004368e-04
[1606,] 0.0002399807 0.0001971022 6.718281e-05
[1607,] 0.0002399328 0.0001972525 6.717854e-05
[1608,] 0.0002399371 0.0002904398 1.016791e-04
[1609,] 0.0002409628 0.0002609232 9.385422e-05
[1610,] 0.0002413887 0.0002313938 7.726707e-05
[1611,] 0.0002399121 0.0002036827 6.958702e-05
[1612,] 0.0002409920 0.0002561040 9.206777e-05
[1613,] 0.0002406284 0.0002372677 7.629665e-05
[1614,] 0.0002400130 0.0002938969 1.032804e-04
[1615,] 0.0002436268 0.0001974290 6.860156e-05
[1616,] 0.0002397790 0.0002313296 7.954364e-05
[1617,] 0.0002398606 0.0002335455 8.057990e-05
[1618,] 0.0002423920 0.0002105933 6.744026e-05
[1619,] 0.0002405791 0.0002349772 7.577099e-05
[1620,] 0.0002389646 0.0001816060 5.971727e-05
[1621,] 0.0002389509 0.0001843651 6.066063e-05
[1622,] 0.0002402410 0.0003753075 1.346700e-04
[1623,] 0.0002446153 0.0002204454 8.076426e-05
[1624,] 0.0002406626 0.0002218119 7.564321e-05
[1625,] 0.0002402596 0.0001741145 5.856860e-05
[1626,] 0.0002425592 0.0002915891 8.641324e-05
[1627,] 0.0002399565 0.0001823173 6.182937e-05
[1628,] 0.0002426978 0.0002486120 7.539666e-05
[1629,] 0.0002398678 0.0002986571 1.043779e-04
[1630,] 0.0002439192 0.0001966588 6.522015e-05
[1631,] 0.0002428740 0.0002641751 7.910597e-05
[1632,] 0.0002398811 0.0002924769 1.021738e-04
[1633,] 0.0002389164 0.0002126946 7.009020e-05
[1634,] 0.0002428775 0.0001717839 5.757061e-05
[1635,] 0.0002398622 0.0001814106 6.138572e-05
[1636,] 0.0002425554 0.0002859494 8.499857e-05
[1637,] 0.0002401054 0.0001804791 6.117306e-05
[1638,] 0.0002435142 0.0002401852 8.778201e-05
[1639,] 0.0002408295 0.0002211684 7.735334e-05
[1640,] 0.0002402193 0.0001775594 5.750114e-05
[1641,] 0.0002414505 0.0001749175 5.937373e-05
[1642,] 0.0002431374 0.0001971301 6.513371e-05
[1643,] 0.0002404916 0.0003101494 1.045452e-04
[1644,] 0.0002390519 0.0001822136 6.114802e-05
[1645,] 0.0002404619 0.0002305137 7.475910e-05
[1646,] 0.0002402563 0.0001772674 5.739785e-05
[1647,] 0.0002413570 0.0001742348 5.900044e-05
[1648,] 0.0002410830 0.0002350164 7.819930e-05
[1649,] 0.0002413065 0.0001744272 5.907189e-05
[1650,] 0.0002400129 0.0001723670 5.671415e-05
[1651,] 0.0002405144 0.0001956804 6.695299e-05
[1652,] 0.0002413997 0.0001984782 6.884535e-05
[1653,] 0.0002408167 0.0001773218 5.785357e-05
[1654,] 0.0002424364 0.0001738138 5.888812e-05
[1655,] 0.0002394633 0.0002325056 7.834619e-05
[1656,] 0.0002433373 0.0001973085 6.518483e-05
[1657,] 0.0002393359 0.0001569287 5.178333e-05
[1658,] 0.0002392472 0.0001674448 5.488924e-05
[1659,] 0.0002394997 0.0002210324 7.450755e-05
[1660,] 0.0002394739 0.0002167796 7.291949e-05
[1661,] 0.0002394738 0.0002171153 7.303655e-05
[1662,] 0.0002397971 0.0002237567 7.628246e-05
[1663,] 0.0002398303 0.0002217082 7.562194e-05
[1664,] 0.0002398539 0.0002232347 7.623704e-05
[1665,] 0.0002396948 0.0002186307 7.414529e-05
[1666,] 0.0002432919 0.0001964046 6.526325e-05
[1667,] 0.0002397756 0.0002252667 7.677252e-05
[1668,] 0.0002398044 0.0002327958 7.960250e-05
[1669,] 0.0002406426 0.0001653609 5.411609e-05
[1670,] 0.0002390597 0.0001599394 5.279713e-05
[1671,] 0.0002397917 0.0002231196 7.603607e-05
[1672,] 0.0002397751 0.0002233365 7.607050e-05
[1673,] 0.0002398208 0.0002235552 7.627150e-05
[1674,] 0.0002394632 0.0002166663 7.283864e-05
[1675,] 0.0002391471 0.0001548418 5.159526e-05
[1676,] 0.0002395122 0.0001622718 5.425887e-05
[1677,] 0.0002397101 0.0002278623 7.816418e-05
[1678,] 0.0002396390 0.0002804555 9.651348e-05
[1679,] 0.0002400049 0.0002906188 1.020507e-04
[1680,] 0.0002397160 0.0002763232 9.541089e-05
[1681,] 0.0002417390 0.0001819239 5.951410e-05
[1682,] 0.0002398155 0.0002182296 7.225648e-05
[1683,] 0.0002394707 0.0002696736 9.170721e-05
[1684,] 0.0002400912 0.0002260831 7.494700e-05
[1685,] 0.0002400895 0.0002260831 7.494840e-05
[1686,] 0.0002389608 0.0001541319 5.113683e-05
[1687,] 0.0002397597 0.0001720039 5.723589e-05
[1688,] 0.0002391590 0.0004684799 1.506344e-04
[1689,] 0.0002406929 0.0002103314 6.997873e-05
[1690,] 0.0002407011 0.0002103451 6.995888e-05
[1691,] 0.0002391259 0.0005822375 1.879788e-04
[1692,] 0.0002415952 0.0002353442 8.340952e-05
[1693,] 0.0002407570 0.0002341741 7.796564e-05
[1694,] 0.0002391592 0.0006497474 2.075498e-04
[1695,] 0.0002407033 0.0002116336 7.042298e-05
[1696,] 0.0002389510 0.0005505802 1.789327e-04
[1697,] 0.0002391010 0.0006353450 2.076730e-04
[1698,] 0.0002391267 0.0003005622 9.915987e-05
[1699,] 0.0002391003 0.0007020338 2.296008e-04
[1700,] 0.0002407090 0.0002382277 7.934199e-05
[1701,] 0.0002427391 0.0002824106 8.663960e-05
[1702,] 0.0002391272 0.0002951734 9.759910e-05
[1703,] 0.0002391206 0.0007543577 2.426787e-04
[1704,] 0.0002391171 0.0006801477 2.240674e-04
[1705,] 0.0002391441 0.0005839848 1.899445e-04
[1706,] 0.0002391030 0.0002850984 9.362213e-05
[1707,] 0.0002394424 0.0001771399 5.738656e-05
[1708,] 0.0002388443 0.0001835054 6.109932e-05
[1709,] 0.0002388910 0.0002236034 7.491923e-05
[1710,] 0.0002397784 0.0001980511 6.594016e-05
[1711,] 0.0002392589 0.0001631397 5.450693e-05
[1712,] 0.0002409135 0.0002325502 8.143915e-05
[1713,] 0.0002409458 0.0002367223 8.309327e-05
[1714,] 0.0002398022 0.0001971357 6.569718e-05
[1715,] 0.0002396811 0.0001733432 5.897220e-05
[1716,] 0.0002419729 0.0002709364 9.612083e-05
[1717,] 0.0002397160 0.0001725264 5.870678e-05
[1718,] 0.0002396015 0.0001731081 5.879475e-05
[1719,] 0.0002397337 0.0001730774 5.893109e-05
[1720,] 0.0002397741 0.0001886110 6.255145e-05
[1721,] 0.0002397604 0.0001964172 6.531648e-05
[1722,] 0.0002413241 0.0002051149 6.811660e-05
[1723,] 0.0002407710 0.0002286139 7.579344e-05
[1724,] 0.0002390938 0.0002054813 6.938768e-05
[1725,] 0.0002391001 0.0002049908 6.923968e-05
[1726,] 0.0002404505 0.0002024040 6.618963e-05
[1727,] 0.0002404126 0.0001856470 6.221227e-05
[1728,] 0.0002407836 0.0002291803 7.593383e-05
[1729,] 0.0002397664 0.0002088722 7.215933e-05
[1730,] 0.0002398903 0.0001784509 6.111610e-05
[1731,] 0.0002407948 0.0002281135 7.561747e-05
[1732,] 0.0002401274 0.0002055914 7.157098e-05
[1733,] 0.0002395017 0.0001679530 5.668833e-05
[1734,] 0.0002399236 0.0001970356 6.530328e-05
[1735,] 0.0002394090 0.0001709885 5.770807e-05
[1736,] 0.0002394192 0.0001565109 5.227035e-05
[1737,] 0.0002407953 0.0002233898 7.311594e-05
[1738,] 0.0002399574 0.0001897433 6.335979e-05
[1739,] 0.0002390291 0.0002141714 7.211840e-05
[1740,] 0.0002399389 0.0001940958 6.431923e-05
[1741,] 0.0002399640 0.0002170135 7.150149e-05
[1742,] 0.0002408229 0.0002291471 7.480663e-05
[1743,] 0.0002411362 0.0002111755 7.433503e-05
[1744,] 0.0002399576 0.0002422568 8.097575e-05
[1745,] 0.0002399861 0.0002552220 8.572494e-05
```
