## Supplementary material for "Characterization of shared and ancestry-specific signals driving complex traits using multi-ancestry fine-mapping": s1_data.bim

```
8	chr8:124979284:G:A	0	124979284	A	G
8	chr8:124979325:G:A	0	124979325	A	G
8	chr8:124979491:TA:T	0	124979491	T	TA
8	chr8:124979575:T:C	0	124979575	C	T
8	chr8:124979578:C:T	0	124979578	T	C
8	chr8:124979624:T:G	0	124979624	G	T
8	chr8:124979630:T:C	0	124979630	C	T
8	chr8:124979686:C:T	0	124979686	T	C
8	chr8:124980122:G:A	0	124980122	A	G
8	chr8:124980472:C:A	0	124980472	A	C
8	chr8:124980484:T:C	0	124980484	C	T
8	chr8:124981054:G:A	0	124981054	A	G
8	chr8:124981077:A:T	0	124981077	T	A
8	chr8:124981328:A:G	0	124981328	G	A
8	chr8:124981531:G:C	0	124981531	C	G
8	chr8:124981568:C:G	0	124981568	G	C
8	chr8:124981651:T:C	0	124981651	C	T
8	chr8:124981825:ATCACT:A	0	124981825	A	ATCACT
8	chr8:124983031:A:T	0	124983031	T	A
8	chr8:124983311:A:G	0	124983311	G	A
8	chr8:124983765:C:T	0	124983765	T	C
8	chr8:124984248:A:C	0	124984248	C	A
8	chr8:124984272:AAG:A	0	124984272	A	AAG
8	chr8:124984300:G:A	0	124984300	A	G
8	chr8:124984583:T:C	0	124984583	C	T
8	chr8:124984995:T:C	0	124984995	C	T
8	chr8:124985103:A:G	0	124985103	G	A
8	chr8:124985311:C:G	0	124985311	G	C
8	chr8:124985773:A:C	0	124985773	C	A
8	chr8:124985803:T:C	0	124985803	C	T
8	chr8:124986316:A:G	0	124986316	G	A
8	chr8:124986691:C:T	0	124986691	T	C
8	chr8:124986768:G:T	0	124986768	T	G
8	chr8:124986912:T:C	0	124986912	C	T
8	chr8:124987360:G:A	0	124987360	A	G
8	chr8:124987522:A:G	0	124987522	G	A
8	chr8:124987780:T:A	0	124987780	A	T
8	chr8:124988522:T:C	0	124988522	C	T
8	chr8:124988595:G:A	0	124988595	A	G
8	chr8:124988688:T:C	0	124988688	C	T
8	chr8:124988785:A:G	0	124988785	G	A
8	chr8:124989661:G:C	0	124989661	C	G
8	chr8:124989805:T:A	0	124989805	A	T
8	chr8:124990055:A:G	0	124990055	G	A
8	chr8:124990330:T:C	0	124990330	C	T
8	chr8:124990361:C:T	0	124990361	T	C
8	chr8:124990549:T:G	0	124990549	G	T
8	chr8:124990807:G:A	0	124990807	A	G
8	chr8:124990980:T:G	0	124990980	G	T
8	chr8:124990992:T:C	0	124990992	C	T
8	chr8:124991077:T:C	0	124991077	C	T
8	chr8:124992167:G:T	0	124992167	T	G
8	chr8:124992169:G:T	0	124992169	T	G
8	chr8:124992183:A:G	0	124992183	G	A
8	chr8:124992715:G:A	0	124992715	A	G
8	chr8:124992763:T:C	0	124992763	C	T
8	chr8:124992818:T:C	0	124992818	C	T
8	chr8:124993407:A:C	0	124993407	C	A
8	chr8:124994282:TAAAG:T	0	124994282	T	TAAAG
8	chr8:124995572:C:T	0	124995572	T	C
8	chr8:124996097:A:G	0	124996097	G	A
8	chr8:124996469:T:C	0	124996469	C	T
8	chr8:124998563:G:C	0	124998563	C	G
8	chr8:125000892:A:G	0	125000892	G	A
8	chr8:125001053:C:T	0	125001053	T	C
8	chr8:125001061:G:A	0	125001061	A	G
8	chr8:125001794:CTTGA:C	0	125001794	C	CTTGA
8	chr8:125003934:C:T	0	125003934	T	C
8	chr8:125004160:C:T	0	125004160	T	C
8	chr8:125004325:G:A	0	125004325	A	G
8	chr8:125004727:T:C	0	125004727	C	T
8	chr8:125005330:T:C	0	125005330	C	T
8	chr8:125005370:AT:A	0	125005370	A	AT
8	chr8:125006043:C:T	0	125006043	T	C
8	chr8:125006419:A:G	0	125006419	G	A
8	chr8:125006825:C:T	0	125006825	T	C
8	chr8:125006994:T:C	0	125006994	C	T
8	chr8:125007684:T:C	0	125007684	C	T
8	chr8:125008199:C:G	0	125008199	G	C
8	chr8:125008922:A:G	0	125008922	G	A
8	chr8:125009734:A:G	0	125009734	G	A
8	chr8:125010243:G:A	0	125010243	A	G
8	chr8:125010719:C:G	0	125010719	G	C
8	chr8:125010882:A:G	0	125010882	G	A
8	chr8:125010923:G:GCTT	0	125010923	GCTT	G
8	chr8:125011792:G:A	0	125011792	A	G
8	chr8:125011810:C:G	0	125011810	G	C
8	chr8:125011901:T:G	0	125011901	G	T
8	chr8:125012072:C:G	0	125012072	G	C
8	chr8:125012156:C:G	0	125012156	G	C
8	chr8:125012224:A:G	0	125012224	G	A
8	chr8:125012620:T:C	0	125012620	C	T
8	chr8:125012940:T:C	0	125012940	C	T
8	chr8:125013216:C:A	0	125013216	A	C
8	chr8:125013287:T:C	0	125013287	C	T
8	chr8:125013518:A:G	0	125013518	G	A
8	chr8:125013634:T:C	0	125013634	C	T
8	chr8:125014007:A:G	0	125014007	G	A
8	chr8:125014074:A:G	0	125014074	G	A
8	chr8:125014460:G:C	0	125014460	C	G
8	chr8:125015129:G:A	0	125015129	A	G
8	chr8:125015278:T:G	0	125015278	G	T
8	chr8:125015356:C:T	0	125015356	T	C
8	chr8:125015582:G:A	0	125015582	A	G
8	chr8:125015631:A:G	0	125015631	G	A
8	chr8:125015923:CCT:C	0	125015923	C	CCT
8	chr8:125015976:GCT:G	0	125015976	G	GCT
8	chr8:125016098:A:G	0	125016098	G	A
8	chr8:125016121:T:C	0	125016121	C	T
8	chr8:125016208:T:TTCTC	0	125016208	TTCTC	T
8	chr8:125016660:C:G	0	125016660	G	C
8	chr8:125016743:T:C	0	125016743	C	T
8	chr8:125018478:G:T	0	125018478	T	G
8	chr8:125018482:T:C	0	125018482	C	T
8	chr8:125018567:T:C	0	125018567	C	T
8	chr8:125019229:C:G	0	125019229	G	C
8	chr8:125019404:G:C	0	125019404	C	G
8	chr8:125020258:A:T	0	125020258	T	A
8	chr8:125020440:G:A	0	125020440	A	G
8	chr8:125020854:T:C	0	125020854	C	T
8	chr8:125020953:T:C	0	125020953	C	T
8	chr8:125021364:A:G	0	125021364	G	A
8	chr8:125022133:A:G	0	125022133	G	A
8	chr8:125022168:A:G	0	125022168	G	A
8	chr8:125022430:T:TTCC	0	125022430	TTCC	T
8	chr8:125022669:G:A	0	125022669	A	G
8	chr8:125022858:T:C	0	125022858	C	T
8	chr8:125023104:T:TG	0	125023104	TG	T
8	chr8:125024101:CAG:C	0	125024101	C	CAG
8	chr8:125024791:A:G	0	125024791	G	A
8	chr8:125025076:A:G	0	125025076	G	A
8	chr8:125026210:G:A	0	125026210	A	G
8	chr8:125026239:A:G	0	125026239	G	A
8	chr8:125027228:G:A	0	125027228	A	G
8	chr8:125027262:T:G	0	125027262	G	T
8	chr8:125027507:G:A	0	125027507	A	G
8	chr8:125027715:A:G	0	125027715	G	A
8	chr8:125028076:G:A	0	125028076	A	G
8	chr8:125028383:G:A	0	125028383	A	G
8	chr8:125028973:C:T	0	125028973	T	C
8	chr8:125029780:G:A	0	125029780	A	G
8	chr8:125029790:G:A	0	125029790	A	G
8	chr8:125029799:G:A	0	125029799	A	G
8	chr8:125031228:G:C	0	125031228	C	G
8	chr8:125031631:G:T	0	125031631	T	G
8	chr8:125032195:G:A	0	125032195	A	G
8	chr8:125032285:C:T	0	125032285	T	C
8	chr8:125033397:T:C	0	125033397	C	T
8	chr8:125034341:A:G	0	125034341	G	A
8	chr8:125034805:A:T	0	125034805	T	A
8	chr8:125035622:G:A	0	125035622	A	G
8	chr8:125036044:T:G	0	125036044	G	T
8	chr8:125036432:T:G	0	125036432	G	T
8	chr8:125036433:T:A	0	125036433	A	T
8	chr8:125036460:T:C	0	125036460	C	T
8	chr8:125036949:A:G	0	125036949	G	A
8	chr8:125037201:T:C	0	125037201	C	T
8	chr8:125038637:C:T	0	125038637	T	C
8	chr8:125039258:A:C	0	125039258	C	A
8	chr8:125039544:A:C	0	125039544	C	A
8	chr8:125040108:T:C	0	125040108	C	T
8	chr8:125040246:T:C	0	125040246	C	T
8	chr8:125040558:A:G	0	125040558	G	A
8	chr8:125041320:T:C	0	125041320	C	T
8	chr8:125041616:A:G	0	125041616	G	A
8	chr8:125042115:A:G	0	125042115	G	A
8	chr8:125042757:A:G	0	125042757	G	A
8	chr8:125043355:G:GT	0	125043355	GT	G
8	chr8:125046478:T:C	0	125046478	C	T
8	chr8:125047502:A:G	0	125047502	G	A
8	chr8:125047959:A:G	0	125047959	G	A
8	chr8:125049470:C:T	0	125049470	T	C
8	chr8:125049577:A:G	0	125049577	G	A
8	chr8:125049603:C:T	0	125049603	T	C
8	chr8:125050033:CTG:C	0	125050033	C	CTG
8	chr8:125050116:G:T	0	125050116	T	G
8	chr8:125050336:T:C	0	125050336	C	T
8	chr8:125050968:C:T	0	125050968	T	C
8	chr8:125051029:C:A	0	125051029	A	C
8	chr8:125051404:A:C	0	125051404	C	A
8	chr8:125051764:G:A	0	125051764	A	G
8	chr8:125051897:A:C	0	125051897	C	A
8	chr8:125051929:A:G	0	125051929	G	A
8	chr8:125052556:C:G	0	125052556	G	C
8	chr8:125053343:G:A	0	125053343	A	G
8	chr8:125053614:A:C	0	125053614	C	A
8	chr8:125053798:G:A	0	125053798	A	G
8	chr8:125053867:A:G	0	125053867	G	A
8	chr8:125053908:A:G	0	125053908	G	A
8	chr8:125054039:C:T	0	125054039	T	C
8	chr8:125054070:C:T	0	125054070	T	C
8	chr8:125054132:C:T	0	125054132	T	C
8	chr8:125054139:G:A	0	125054139	A	G
8	chr8:125054403:G:T	0	125054403	T	G
8	chr8:125054680:A:G	0	125054680	G	A
8	chr8:125054687:T:C	0	125054687	C	T
8	chr8:125054756:C:T	0	125054756	T	C
8	chr8:125055068:C:T	0	125055068	T	C
8	chr8:125055084:C:T	0	125055084	T	C
8	chr8:125055743:A:T	0	125055743	T	A
8	chr8:125055769:G:A	0	125055769	A	G
8	chr8:125055861:T:C	0	125055861	C	T
8	chr8:125055946:T:C	0	125055946	C	T
8	chr8:125055955:T:C	0	125055955	C	T
8	chr8:125055973:G:A	0	125055973	A	G
8	chr8:125056004:C:T	0	125056004	T	C
8	chr8:125056066:C:T	0	125056066	T	C
8	chr8:125056248:G:T	0	125056248	T	G
8	chr8:125056374:C:A	0	125056374	A	C
8	chr8:125056631:T:G	0	125056631	G	T
8	chr8:125056644:T:C	0	125056644	C	T
8	chr8:125057210:C:T	0	125057210	T	C
8	chr8:125057836:T:C	0	125057836	C	T
8	chr8:125057873:G:A	0	125057873	A	G
8	chr8:125058273:G:A	0	125058273	A	G
8	chr8:125058466:G:A	0	125058466	A	G
8	chr8:125058830:C:T	0	125058830	T	C
8	chr8:125059138:A:G	0	125059138	G	A
8	chr8:125059210:T:C	0	125059210	C	T
8	chr8:125061544:A:G	0	125061544	G	A
8	chr8:125061639:G:A	0	125061639	A	G
8	chr8:125061643:AAAG:A	0	125061643	A	AAAG
8	chr8:125062197:C:G	0	125062197	G	C
8	chr8:125062817:C:T	0	125062817	T	C
8	chr8:125064205:T:C	0	125064205	C	T
8	chr8:125064390:T:A	0	125064390	A	T
8	chr8:125064682:G:A	0	125064682	A	G
8	chr8:125065367:A:C	0	125065367	C	A
8	chr8:125065711:T:G	0	125065711	G	T
8	chr8:125065712:T:G	0	125065712	G	T
8	chr8:125065836:C:T	0	125065836	T	C
8	chr8:125067455:C:G	0	125067455	G	C
8	chr8:125067530:A:T	0	125067530	T	A
8	chr8:125067993:A:G	0	125067993	G	A
8	chr8:125068342:A:G	0	125068342	G	A
8	chr8:125069238:T:C	0	125069238	C	T
8	chr8:125070951:A:G	0	125070951	G	A
8	chr8:125072780:C:T	0	125072780	T	C
8	chr8:125072809:T:C	0	125072809	C	T
8	chr8:125072829:C:T	0	125072829	T	C
8	chr8:125072925:A:C	0	125072925	C	A
8	chr8:125073040:A:C	0	125073040	C	A
8	chr8:125073121:T:C	0	125073121	C	T
8	chr8:125073765:A:T	0	125073765	T	A
8	chr8:125073843:C:T	0	125073843	T	C
8	chr8:125074128:A:G	0	125074128	G	A
8	chr8:125074273:T:C	0	125074273	C	T
8	chr8:125074787:G:A	0	125074787	A	G
8	chr8:125074815:T:C	0	125074815	C	T
8	chr8:125075195:A:G	0	125075195	G	A
8	chr8:125075327:C:T	0	125075327	T	C
8	chr8:125075335:C:T	0	125075335	T	C
8	chr8:125075336:G:A	0	125075336	A	G
8	chr8:125075542:G:A	0	125075542	A	G
8	chr8:125075572:C:A	0	125075572	A	C
8	chr8:125076147:G:C	0	125076147	C	G
8	chr8:125076270:G:C	0	125076270	C	G
8	chr8:125076807:C:T	0	125076807	T	C
8	chr8:125077069:A:G	0	125077069	G	A
8	chr8:125077204:T:C	0	125077204	C	T
8	chr8:125077238:T:C	0	125077238	C	T
8	chr8:125077307:T:C	0	125077307	C	T
8	chr8:125077719:C:T	0	125077719	T	C
8	chr8:125077915:A:C	0	125077915	C	A
8	chr8:125078141:C:T	0	125078141	T	C
8	chr8:125078190:G:A	0	125078190	A	G
8	chr8:125078225:G:C	0	125078225	C	G
8	chr8:125078307:C:T	0	125078307	T	C
8	chr8:125078442:T:C	0	125078442	C	T
8	chr8:125078469:T:C	0	125078469	C	T
8	chr8:125078852:T:C	0	125078852	C	T
8	chr8:125079029:T:C	0	125079029	C	T
8	chr8:125079393:C:T	0	125079393	T	C
8	chr8:125079416:T:C	0	125079416	C	T
8	chr8:125079449:C:T	0	125079449	T	C
8	chr8:125079578:G:C	0	125079578	C	G
8	chr8:125079803:C:G	0	125079803	G	C
8	chr8:125079807:C:G	0	125079807	G	C
8	chr8:125080008:A:G	0	125080008	G	A
8	chr8:125080264:AGCC:A	0	125080264	A	AGCC
8	chr8:125080455:C:G	0	125080455	G	C
8	chr8:125080562:G:A	0	125080562	A	G
8	chr8:125080715:C:T	0	125080715	T	C
8	chr8:125080791:G:C	0	125080791	C	G
8	chr8:125081140:C:T	0	125081140	T	C
8	chr8:125081202:A:T	0	125081202	T	A
8	chr8:125081458:A:G	0	125081458	G	A
8	chr8:125081547:T:C	0	125081547	C	T
8	chr8:125081573:T:C	0	125081573	C	T
8	chr8:125081640:G:A	0	125081640	A	G
8	chr8:125081927:G:A	0	125081927	A	G
8	chr8:125081986:C:T	0	125081986	T	C
8	chr8:125082257:A:G	0	125082257	G	A
8	chr8:125082372:T:C	0	125082372	C	T
8	chr8:125082879:A:G	0	125082879	G	A
8	chr8:125082904:T:C	0	125082904	C	T
8	chr8:125082908:A:G	0	125082908	G	A
8	chr8:125082916:A:G	0	125082916	G	A
8	chr8:125083261:G:A	0	125083261	A	G
8	chr8:125083626:C:A	0	125083626	A	C
8	chr8:125084353:T:C	0	125084353	C	T
8	chr8:125084516:G:A	0	125084516	A	G
8	chr8:125084533:T:C	0	125084533	C	T
8	chr8:125084592:A:G	0	125084592	G	A
8	chr8:125085053:A:G	0	125085053	G	A
8	chr8:125085138:G:A	0	125085138	A	G
8	chr8:125085173:C:T	0	125085173	T	C
8	chr8:125085231:A:G	0	125085231	G	A
8	chr8:125085532:A:C	0	125085532	C	A
8	chr8:125088379:T:C	0	125088379	C	T
8	chr8:125088761:C:T	0	125088761	T	C
8	chr8:125089187:C:T	0	125089187	T	C
8	chr8:125089325:G:A	0	125089325	A	G
8	chr8:125089438:T:C	0	125089438	C	T
8	chr8:125089830:G:A	0	125089830	A	G
8	chr8:125089872:A:G	0	125089872	G	A
8	chr8:125089929:TTTATA:T	0	125089929	T	TTTATA
8	chr8:125090076:T:C	0	125090076	C	T
8	chr8:125090117:G:A	0	125090117	A	G
8	chr8:125090156:C:T	0	125090156	T	C
8	chr8:125090546:T:C	0	125090546	C	T
8	chr8:125090578:T:C	0	125090578	C	T
8	chr8:125090695:C:T	0	125090695	T	C
8	chr8:125091345:T:A	0	125091345	A	T
8	chr8:125093333:T:C	0	125093333	C	T
8	chr8:125093921:C:T	0	125093921	T	C
8	chr8:125096143:A:G	0	125096143	G	A
8	chr8:125096588:G:C	0	125096588	C	G
8	chr8:125097014:G:A	0	125097014	A	G
8	chr8:125098327:G:C	0	125098327	C	G
8	chr8:125099640:G:A	0	125099640	A	G
8	chr8:125100106:G:A	0	125100106	A	G
8	chr8:125100239:A:G	0	125100239	G	A
8	chr8:125101061:G:A	0	125101061	A	G
8	chr8:125101216:T:C	0	125101216	C	T
8	chr8:125104543:G:A	0	125104543	A	G
8	chr8:125105260:G:A	0	125105260	A	G
8	chr8:125105447:G:A	0	125105447	A	G
8	chr8:125105917:T:G	0	125105917	G	T
8	chr8:125106494:T:A	0	125106494	A	T
8	chr8:125106639:C:T	0	125106639	T	C
8	chr8:125106715:G:T	0	125106715	T	G
8	chr8:125106811:C:T	0	125106811	T	C
8	chr8:125107018:A:C	0	125107018	C	A
8	chr8:125108610:C:T	0	125108610	T	C
8	chr8:125111014:T:C	0	125111014	C	T
8	chr8:125115588:C:T	0	125115588	T	C
8	chr8:125115626:G:C	0	125115626	C	G
8	chr8:125115669:A:T	0	125115669	T	A
8	chr8:125115722:G:A	0	125115722	A	G
8	chr8:125117106:C:T	0	125117106	T	C
8	chr8:125117538:TTTTTA:T	0	125117538	T	TTTTTA
8	chr8:125120866:G:A	0	125120866	A	G
8	chr8:125120893:T:A	0	125120893	A	T
8	chr8:125122175:A:T	0	125122175	T	A
8	chr8:125122754:A:G	0	125122754	G	A
8	chr8:125124482:C:G	0	125124482	G	C
8	chr8:125125955:A:G	0	125125955	G	A
8	chr8:125126853:A:G	0	125126853	G	A
8	chr8:125128105:A:G	0	125128105	G	A
8	chr8:125129353:AAC:A	0	125129353	A	AAC
8	chr8:125130161:C:G	0	125130161	G	C
8	chr8:125130234:G:C	0	125130234	C	G
8	chr8:125131544:T:C	0	125131544	C	T
8	chr8:125131791:A:G	0	125131791	G	A
8	chr8:125132007:T:C	0	125132007	C	T
8	chr8:125133125:T:A	0	125133125	A	T
8	chr8:125134715:C:T	0	125134715	T	C
8	chr8:125134974:A:C	0	125134974	C	A
8	chr8:125135272:A:G	0	125135272	G	A
8	chr8:125135274:T:C	0	125135274	C	T
8	chr8:125137073:A:G	0	125137073	G	A
8	chr8:125138459:G:C	0	125138459	C	G
8	chr8:125138561:T:C	0	125138561	C	T
8	chr8:125140133:A:G	0	125140133	G	A
8	chr8:125141010:C:T	0	125141010	T	C
8	chr8:125141871:C:T	0	125141871	T	C
8	chr8:125142407:G:A	0	125142407	A	G
8	chr8:125143878:T:C	0	125143878	C	T
8	chr8:125144001:A:G	0	125144001	G	A
8	chr8:125146766:A:G	0	125146766	G	A
8	chr8:125148078:T:A	0	125148078	A	T
8	chr8:125148482:A:G	0	125148482	G	A
8	chr8:125148495:C:T	0	125148495	T	C
8	chr8:125148593:C:T	0	125148593	T	C
8	chr8:125149154:A:T	0	125149154	T	A
8	chr8:125149226:T:G	0	125149226	G	T
8	chr8:125152326:G:A	0	125152326	A	G
8	chr8:125156722:C:A	0	125156722	A	C
8	chr8:125156774:A:G	0	125156774	G	A
8	chr8:125157989:A:G	0	125157989	G	A
8	chr8:125158188:A:T	0	125158188	T	A
8	chr8:125159327:G:A	0	125159327	A	G
8	chr8:125159403:T:C	0	125159403	C	T
8	chr8:125159725:C:T	0	125159725	T	C
8	chr8:125160436:G:A	0	125160436	A	G
8	chr8:125160485:A:G	0	125160485	G	A
8	chr8:125163616:C:T	0	125163616	T	C
8	chr8:125164284:C:T	0	125164284	T	C
8	chr8:125164466:T:C	0	125164466	C	T
8	chr8:125165017:C:T	0	125165017	T	C
8	chr8:125165655:C:T	0	125165655	T	C
8	chr8:125165769:A:G	0	125165769	G	A
8	chr8:125167628:A:G	0	125167628	G	A
8	chr8:125168339:G:A	0	125168339	A	G
8	chr8:125168640:A:G	0	125168640	G	A
8	chr8:125170098:CT:C	0	125170098	C	CT
8	chr8:125171663:G:A	0	125171663	A	G
8	chr8:125171750:A:G	0	125171750	G	A
8	chr8:125172042:T:C	0	125172042	C	T
8	chr8:125172269:A:G	0	125172269	G	A
8	chr8:125173826:G:A	0	125173826	A	G
8	chr8:125175728:AGAG:A	0	125175728	A	AGAG
8	chr8:125175772:A:G	0	125175772	G	A
8	chr8:125176688:C:T	0	125176688	T	C
8	chr8:125176914:G:T	0	125176914	T	G
8	chr8:125177849:G:A	0	125177849	A	G
8	chr8:125178152:T:A	0	125178152	A	T
8	chr8:125178630:G:A	0	125178630	A	G
8	chr8:125179169:C:G	0	125179169	G	C
8	chr8:125179330:C:T	0	125179330	T	C
8	chr8:125180251:G:A	0	125180251	A	G
8	chr8:125180807:TA:T	0	125180807	T	TA
8	chr8:125184154:A:G	0	125184154	G	A
8	chr8:125188227:T:C	0	125188227	C	T
8	chr8:125188583:T:C	0	125188583	C	T
8	chr8:125188674:C:T	0	125188674	T	C
8	chr8:125188746:C:T	0	125188746	T	C
8	chr8:125189227:A:G	0	125189227	G	A
8	chr8:125189443:A:G	0	125189443	G	A
8	chr8:125189884:T:A	0	125189884	A	T
8	chr8:125190746:G:A	0	125190746	A	G
8	chr8:125190812:G:A	0	125190812	A	G
8	chr8:125191959:A:G	0	125191959	G	A
8	chr8:125192210:C:T	0	125192210	T	C
8	chr8:125192217:A:G	0	125192217	G	A
8	chr8:125192392:T:C	0	125192392	C	T
8	chr8:125192526:C:CAATT	0	125192526	CAATT	C
8	chr8:125193004:T:G	0	125193004	G	T
8	chr8:125193860:A:G	0	125193860	G	A
8	chr8:125196679:T:C	0	125196679	C	T
8	chr8:125196849:C:T	0	125196849	T	C
8	chr8:125197047:TG:T	0	125197047	T	TG
8	chr8:125197581:T:C	0	125197581	C	T
8	chr8:125197722:T:G	0	125197722	G	T
8	chr8:125198450:T:C	0	125198450	C	T
8	chr8:125199221:A:G	0	125199221	G	A
8	chr8:125199626:G:A	0	125199626	A	G
8	chr8:125200111:A:T	0	125200111	T	A
8	chr8:125200576:AC:A	0	125200576	A	AC
8	chr8:125200847:T:C	0	125200847	C	T
8	chr8:125201302:T:G	0	125201302	G	T
8	chr8:125203030:T:C	0	125203030	C	T
8	chr8:125204346:G:A	0	125204346	A	G
8	chr8:125205021:C:T	0	125205021	T	C
8	chr8:125205203:A:G	0	125205203	G	A
8	chr8:125205826:T:A	0	125205826	A	T
8	chr8:125207626:C:T	0	125207626	T	C
8	chr8:125207634:C:T	0	125207634	T	C
8	chr8:125208657:T:A	0	125208657	A	T
8	chr8:125209670:C:T	0	125209670	T	C
8	chr8:125211918:C:T	0	125211918	T	C
8	chr8:125212042:A:G	0	125212042	G	A
8	chr8:125212275:G:A	0	125212275	A	G
8	chr8:125212477:G:A	0	125212477	A	G
8	chr8:125215016:A:T	0	125215016	T	A
8	chr8:125215612:G:A	0	125215612	A	G
8	chr8:125216207:C:CAGTGGAT	0	125216207	CAGTGGAT	C
8	chr8:125216211:T:A	0	125216211	A	T
8	chr8:125216413:G:A	0	125216413	A	G
8	chr8:125216725:T:C	0	125216725	C	T
8	chr8:125217220:T:C	0	125217220	C	T
8	chr8:125217277:C:T	0	125217277	T	C
8	chr8:125217328:T:A	0	125217328	A	T
8	chr8:125217854:C:T	0	125217854	T	C
8	chr8:125218372:C:T	0	125218372	T	C
8	chr8:125218417:T:G	0	125218417	G	T
8	chr8:125218661:C:A	0	125218661	A	C
8	chr8:125219800:C:T	0	125219800	T	C
8	chr8:125219920:C:T	0	125219920	T	C
8	chr8:125220957:T:G	0	125220957	G	T
8	chr8:125222507:A:C	0	125222507	C	A
8	chr8:125223042:A:G	0	125223042	G	A
8	chr8:125227230:C:T	0	125227230	T	C
8	chr8:125227567:A:C	0	125227567	C	A
8	chr8:125228091:A:G	0	125228091	G	A
8	chr8:125228532:T:C	0	125228532	C	T
8	chr8:125230299:AC:A	0	125230299	A	AC
8	chr8:125232186:T:C	0	125232186	C	T
8	chr8:125232847:AG:A	0	125232847	A	AG
8	chr8:125234086:G:A	0	125234086	A	G
8	chr8:125234584:CAT:C	0	125234584	C	CAT
8	chr8:125235918:G:A	0	125235918	A	G
8	chr8:125236488:G:A	0	125236488	A	G
8	chr8:125236588:T:G	0	125236588	G	T
8	chr8:125238554:G:A	0	125238554	A	G
8	chr8:125239599:ACT:A	0	125239599	A	ACT
8	chr8:125239945:C:A	0	125239945	A	C
8	chr8:125241807:C:T	0	125241807	T	C
8	chr8:125242319:T:C	0	125242319	C	T
8	chr8:125244154:C:T	0	125244154	T	C
8	chr8:125244431:T:C	0	125244431	C	T
8	chr8:125244712:T:C	0	125244712	C	T
8	chr8:125245898:C:T	0	125245898	T	C
8	chr8:125246434:C:T	0	125246434	T	C
8	chr8:125246959:C:A	0	125246959	A	C
8	chr8:125247850:G:A	0	125247850	A	G
8	chr8:125249410:C:G	0	125249410	G	C
8	chr8:125251681:T:C	0	125251681	C	T
8	chr8:125252109:A:G	0	125252109	G	A
8	chr8:125253740:C:T	0	125253740	T	C
8	chr8:125253993:T:C	0	125253993	C	T
8	chr8:125254002:A:G	0	125254002	G	A
8	chr8:125254163:T:A	0	125254163	A	T
8	chr8:125255388:T:G	0	125255388	G	T
8	chr8:125255576:A:G	0	125255576	G	A
8	chr8:125255686:G:T	0	125255686	T	G
8	chr8:125255765:A:G	0	125255765	G	A
8	chr8:125255804:T:C	0	125255804	C	T
8	chr8:125256215:G:A	0	125256215	A	G
8	chr8:125257061:A:T	0	125257061	T	A
8	chr8:125257678:C:T	0	125257678	T	C
8	chr8:125257679:G:A	0	125257679	A	G
8	chr8:125258764:T:A	0	125258764	A	T
8	chr8:125258934:C:T	0	125258934	T	C
8	chr8:125259113:G:T	0	125259113	T	G
8	chr8:125259204:T:TG	0	125259204	TG	T
8	chr8:125259706:A:G	0	125259706	G	A
8	chr8:125260404:G:A	0	125260404	A	G
8	chr8:125260618:C:T	0	125260618	T	C
8	chr8:125261530:AC:A	0	125261530	A	AC
8	chr8:125261583:A:G	0	125261583	G	A
8	chr8:125262158:G:A	0	125262158	A	G
8	chr8:125262206:G:A	0	125262206	A	G
8	chr8:125262494:T:C	0	125262494	C	T
8	chr8:125262586:A:C	0	125262586	C	A
8	chr8:125262928:GA:G	0	125262928	G	GA
8	chr8:125263351:G:A	0	125263351	A	G
8	chr8:125263623:G:A	0	125263623	A	G
8	chr8:125264085:A:G	0	125264085	G	A
8	chr8:125264279:A:G	0	125264279	G	A
8	chr8:125264487:G:A	0	125264487	A	G
8	chr8:125265048:A:T	0	125265048	T	A
8	chr8:125265242:A:G	0	125265242	G	A
8	chr8:125266209:G:A	0	125266209	A	G
8	chr8:125267821:T:C	0	125267821	C	T
8	chr8:125267894:G:A	0	125267894	A	G
8	chr8:125268353:G:A	0	125268353	A	G
8	chr8:125268492:G:A	0	125268492	A	G
8	chr8:125268694:A:G	0	125268694	G	A
8	chr8:125268822:A:G	0	125268822	G	A
8	chr8:125269602:A:G	0	125269602	G	A
8	chr8:125270357:C:T	0	125270357	T	C
8	chr8:125270526:T:C	0	125270526	C	T
8	chr8:125270869:G:T	0	125270869	T	G
8	chr8:125271578:A:G	0	125271578	G	A
8	chr8:125272114:C:T	0	125272114	T	C
8	chr8:125272478:C:T	0	125272478	T	C
8	chr8:125273084:C:T	0	125273084	T	C
8	chr8:125275189:T:C	0	125275189	C	T
8	chr8:125275298:G:A	0	125275298	A	G
8	chr8:125275765:A:G	0	125275765	G	A
8	chr8:125276566:C:T	0	125276566	T	C
8	chr8:125277620:C:T	0	125277620	T	C
8	chr8:125277635:T:C	0	125277635	C	T
8	chr8:125277760:T:C	0	125277760	C	T
8	chr8:125278211:A:G	0	125278211	G	A
8	chr8:125278360:C:T	0	125278360	T	C
8	chr8:125278899:A:C	0	125278899	C	A
8	chr8:125279035:C:T	0	125279035	T	C
8	chr8:125279598:G:A	0	125279598	A	G
8	chr8:125281763:G:A	0	125281763	A	G
8	chr8:125282841:A:G	0	125282841	G	A
8	chr8:125285138:A:G	0	125285138	G	A
8	chr8:125285145:C:T	0	125285145	T	C
8	chr8:125285578:A:G	0	125285578	G	A
8	chr8:125285658:G:A	0	125285658	A	G
8	chr8:125286398:C:T	0	125286398	T	C
8	chr8:125286585:T:C	0	125286585	C	T
8	chr8:125286693:C:T	0	125286693	T	C
8	chr8:125287265:G:A	0	125287265	A	G
8	chr8:125288624:T:C	0	125288624	C	T
8	chr8:125289632:T:C	0	125289632	C	T
8	chr8:125289744:T:C	0	125289744	C	T
8	chr8:125289825:A:C	0	125289825	C	A
8	chr8:125290027:C:T	0	125290027	T	C
8	chr8:125290547:G:A	0	125290547	A	G
8	chr8:125290803:CA:C	0	125290803	C	CA
8	chr8:125291251:A:G	0	125291251	G	A
8	chr8:125291605:G:A	0	125291605	A	G
8	chr8:125294177:C:A	0	125294177	A	C
8	chr8:125294347:G:A	0	125294347	A	G
8	chr8:125294391:A:G	0	125294391	G	A
8	chr8:125294675:G:A	0	125294675	A	G
8	chr8:125295913:A:G	0	125295913	G	A
8	chr8:125296275:A:G	0	125296275	G	A
8	chr8:125296882:T:A	0	125296882	A	T
8	chr8:125297061:A:G	0	125297061	G	A
8	chr8:125297631:G:A	0	125297631	A	G
8	chr8:125297764:G:A	0	125297764	A	G
8	chr8:125298089:C:T	0	125298089	T	C
8	chr8:125298827:C:T	0	125298827	T	C
8	chr8:125299023:G:T	0	125299023	T	G
8	chr8:125300535:A:G	0	125300535	G	A
8	chr8:125303675:C:T	0	125303675	T	C
8	chr8:125304819:CA:C	0	125304819	C	CA
8	chr8:125305931:T:G	0	125305931	G	T
8	chr8:125309031:G:T	0	125309031	T	G
8	chr8:125311305:C:T	0	125311305	T	C
8	chr8:125312190:T:C	0	125312190	C	T
8	chr8:125312581:C:T	0	125312581	T	C
8	chr8:125313586:G:C	0	125313586	C	G
8	chr8:125313687:T:C	0	125313687	C	T
8	chr8:125313992:G:A	0	125313992	A	G
8	chr8:125314204:G:A	0	125314204	A	G
8	chr8:125314512:G:A	0	125314512	A	G
8	chr8:125315303:A:G	0	125315303	G	A
8	chr8:125315814:TTTTTTA:T	0	125315814	T	TTTTTTA
8	chr8:125315853:T:A	0	125315853	A	T
8	chr8:125316141:G:A	0	125316141	A	G
8	chr8:125316174:G:A	0	125316174	A	G
8	chr8:125316270:T:C	0	125316270	C	T
8	chr8:125316532:A:G	0	125316532	G	A
8	chr8:125317088:A:G	0	125317088	G	A
8	chr8:125317468:A:T	0	125317468	T	A
8	chr8:125317488:C:T	0	125317488	T	C
8	chr8:125319579:G:A	0	125319579	A	G
8	chr8:125319757:T:C	0	125319757	C	T
8	chr8:125320069:A:G	0	125320069	G	A
8	chr8:125321400:T:C	0	125321400	C	T
8	chr8:125321541:G:A	0	125321541	A	G
8	chr8:125321543:C:T	0	125321543	T	C
8	chr8:125322926:A:G	0	125322926	G	A
8	chr8:125323068:T:C	0	125323068	C	T
8	chr8:125324942:G:GT	0	125324942	GT	G
8	chr8:125325314:ATAAAATAAAG:A	0	125325314	A	ATAAAATAAAG
8	chr8:125325492:A:G	0	125325492	G	A
8	chr8:125325929:G:A	0	125325929	A	G
8	chr8:125325947:C:T	0	125325947	T	C
8	chr8:125326062:C:A	0	125326062	A	C
8	chr8:125326130:G:A	0	125326130	A	G
8	chr8:125326302:G:A	0	125326302	A	G
8	chr8:125326382:A:G	0	125326382	G	A
8	chr8:125326645:A:G	0	125326645	G	A
8	chr8:125326722:G:A	0	125326722	A	G
8	chr8:125326849:A:G	0	125326849	G	A
8	chr8:125329603:C:T	0	125329603	T	C
8	chr8:125330232:G:A	0	125330232	A	G
8	chr8:125330239:C:T	0	125330239	T	C
8	chr8:125330681:C:T	0	125330681	T	C
8	chr8:125331278:T:C	0	125331278	C	T
8	chr8:125331641:C:G	0	125331641	G	C
8	chr8:125331966:C:T	0	125331966	T	C
8	chr8:125332551:C:T	0	125332551	T	C
8	chr8:125332651:A:G	0	125332651	G	A
8	chr8:125332834:G:A	0	125332834	A	G
8	chr8:125333238:C:T	0	125333238	T	C
8	chr8:125334583:G:A	0	125334583	A	G
8	chr8:125334684:C:T	0	125334684	T	C
8	chr8:125334735:G:A	0	125334735	A	G
8	chr8:125336888:A:G	0	125336888	G	A
8	chr8:125336990:G:C	0	125336990	C	G
8	chr8:125337964:C:T	0	125337964	T	C
8	chr8:125338552:T:G	0	125338552	G	T
8	chr8:125338645:A:G	0	125338645	G	A
8	chr8:125339188:T:C	0	125339188	C	T
8	chr8:125339580:G:A	0	125339580	A	G
8	chr8:125340146:C:T	0	125340146	T	C
8	chr8:125340155:C:T	0	125340155	T	C
8	chr8:125340320:A:G	0	125340320	G	A
8	chr8:125340430:G:GA	0	125340430	GA	G
8	chr8:125340594:G:A	0	125340594	A	G
8	chr8:125340911:C:T	0	125340911	T	C
8	chr8:125341342:G:A	0	125341342	A	G
8	chr8:125342608:C:A	0	125342608	A	C
8	chr8:125342919:C:T	0	125342919	T	C
8	chr8:125343161:T:C	0	125343161	C	T
8	chr8:125343271:T:C	0	125343271	C	T
8	chr8:125343841:G:A	0	125343841	A	G
8	chr8:125344207:T:C	0	125344207	C	T
8	chr8:125344425:A:G	0	125344425	G	A
8	chr8:125344441:C:T	0	125344441	T	C
8	chr8:125345412:T:C	0	125345412	C	T
8	chr8:125347003:G:A	0	125347003	A	G
8	chr8:125349079:A:C	0	125349079	C	A
8	chr8:125349383:C:A	0	125349383	A	C
8	chr8:125349438:A:G	0	125349438	G	A
8	chr8:125349522:A:G	0	125349522	G	A
8	chr8:125349631:T:C	0	125349631	C	T
8	chr8:125349639:G:A	0	125349639	A	G
8	chr8:125350154:C:T	0	125350154	T	C
8	chr8:125350587:A:G	0	125350587	G	A
8	chr8:125350767:G:A	0	125350767	A	G
8	chr8:125352082:T:C	0	125352082	C	T
8	chr8:125352219:G:A	0	125352219	A	G
8	chr8:125354765:G:C	0	125354765	C	G
8	chr8:125355040:T:A	0	125355040	A	T
8	chr8:125355219:C:T	0	125355219	T	C
8	chr8:125355954:A:G	0	125355954	G	A
8	chr8:125355964:C:G	0	125355964	G	C
8	chr8:125356998:C:T	0	125356998	T	C
8	chr8:125357656:G:C	0	125357656	C	G
8	chr8:125358282:G:A	0	125358282	A	G
8	chr8:125358637:T:G	0	125358637	G	T
8	chr8:125361075:T:A	0	125361075	A	T
8	chr8:125361523:A:C	0	125361523	C	A
8	chr8:125362722:A:C	0	125362722	C	A
8	chr8:125364235:T:C	0	125364235	C	T
8	chr8:125364334:C:T	0	125364334	T	C
8	chr8:125364457:C:T	0	125364457	T	C
8	chr8:125365000:G:A	0	125365000	A	G
8	chr8:125365122:G:A	0	125365122	A	G
8	chr8:125365142:A:G	0	125365142	G	A
8	chr8:125365583:C:T	0	125365583	T	C
8	chr8:125366118:G:A	0	125366118	A	G
8	chr8:125366298:T:A	0	125366298	A	T
8	chr8:125366659:GAC:G	0	125366659	G	GAC
8	chr8:125367387:C:T	0	125367387	T	C
8	chr8:125368115:T:C	0	125368115	C	T
8	chr8:125369596:A:C	0	125369596	C	A
8	chr8:125370331:T:C	0	125370331	C	T
8	chr8:125370436:A:G	0	125370436	G	A
8	chr8:125370782:A:G	0	125370782	G	A
8	chr8:125370916:A:G	0	125370916	G	A
8	chr8:125371317:T:G	0	125371317	G	T
8	chr8:125371853:T:G	0	125371853	G	T
8	chr8:125371965:T:C	0	125371965	C	T
8	chr8:125372702:T:C	0	125372702	C	T
8	chr8:125372735:G:A	0	125372735	A	G
8	chr8:125372786:C:T	0	125372786	T	C
8	chr8:125372791:T:A	0	125372791	A	T
8	chr8:125372853:A:G	0	125372853	G	A
8	chr8:125373145:G:A	0	125373145	A	G
8	chr8:125373154:C:T	0	125373154	T	C
8	chr8:125373393:G:A	0	125373393	A	G
8	chr8:125373423:T:G	0	125373423	G	T
8	chr8:125373572:G:A	0	125373572	A	G
8	chr8:125373623:G:A	0	125373623	A	G
8	chr8:125373802:G:A	0	125373802	A	G
8	chr8:125373813:G:C	0	125373813	C	G
8	chr8:125373933:C:T	0	125373933	T	C
8	chr8:125374103:C:A	0	125374103	A	C
8	chr8:125374937:T:C	0	125374937	C	T
8	chr8:125374939:A:G	0	125374939	G	A
8	chr8:125374942:C:T	0	125374942	T	C
8	chr8:125375764:C:T	0	125375764	T	C
8	chr8:125375831:A:G	0	125375831	G	A
8	chr8:125378657:G:C	0	125378657	C	G
8	chr8:125378901:T:C	0	125378901	C	T
8	chr8:125378920:A:T	0	125378920	T	A
8	chr8:125378971:G:A	0	125378971	A	G
8	chr8:125379442:G:A	0	125379442	A	G
8	chr8:125379452:A:G	0	125379452	G	A
8	chr8:125379571:C:T	0	125379571	T	C
8	chr8:125380141:C:T	0	125380141	T	C
8	chr8:125380149:C:T	0	125380149	T	C
8	chr8:125382932:C:T	0	125382932	T	C
8	chr8:125383436:A:T	0	125383436	T	A
8	chr8:125384072:G:A	0	125384072	A	G
8	chr8:125384312:T:C	0	125384312	C	T
8	chr8:125384792:A:G	0	125384792	G	A
8	chr8:125385006:A:T	0	125385006	T	A
8	chr8:125385849:G:A	0	125385849	A	G
8	chr8:125386977:C:G	0	125386977	G	C
8	chr8:125387174:T:C	0	125387174	C	T
8	chr8:125387839:G:A	0	125387839	A	G
8	chr8:125387907:G:A	0	125387907	A	G
8	chr8:125388190:A:C	0	125388190	C	A
8	chr8:125388232:A:G	0	125388232	G	A
8	chr8:125388781:G:A	0	125388781	A	G
8	chr8:125390036:A:G	0	125390036	G	A
8	chr8:125390322:C:T	0	125390322	T	C
8	chr8:125391282:G:A	0	125391282	A	G
8	chr8:125391906:C:T	0	125391906	T	C
8	chr8:125393136:G:C	0	125393136	C	G
8	chr8:125393544:C:T	0	125393544	T	C
8	chr8:125394805:AC:A	0	125394805	A	AC
8	chr8:125395881:T:C	0	125395881	C	T
8	chr8:125396182:G:A	0	125396182	A	G
8	chr8:125396503:C:T	0	125396503	T	C
8	chr8:125396656:T:C	0	125396656	C	T
8	chr8:125397372:A:G	0	125397372	G	A
8	chr8:125397426:G:A	0	125397426	A	G
8	chr8:125398724:G:A	0	125398724	A	G
8	chr8:125400381:T:C	0	125400381	C	T
8	chr8:125400717:T:G	0	125400717	G	T
8	chr8:125400780:G:A	0	125400780	A	G
8	chr8:125401012:C:A	0	125401012	A	C
8	chr8:125402072:C:T	0	125402072	T	C
8	chr8:125402906:A:T	0	125402906	T	A
8	chr8:125402913:G:A	0	125402913	A	G
8	chr8:125403353:A:G	0	125403353	G	A
8	chr8:125403426:T:C	0	125403426	C	T
8	chr8:125403453:T:C	0	125403453	C	T
8	chr8:125403976:G:A	0	125403976	A	G
8	chr8:125404678:G:A	0	125404678	A	G
8	chr8:125404947:C:T	0	125404947	T	C
8	chr8:125405372:G:T	0	125405372	T	G
8	chr8:125408753:A:C	0	125408753	C	A
8	chr8:125409412:A:G	0	125409412	G	A
8	chr8:125409741:C:T	0	125409741	T	C
8	chr8:125411861:C:T	0	125411861	T	C
8	chr8:125412137:C:T	0	125412137	T	C
8	chr8:125415261:G:A	0	125415261	A	G
8	chr8:125416978:C:T	0	125416978	T	C
8	chr8:125419147:A:T	0	125419147	T	A
8	chr8:125419215:C:T	0	125419215	T	C
8	chr8:125419743:T:C	0	125419743	C	T
8	chr8:125421141:T:C	0	125421141	C	T
8	chr8:125421347:G:A	0	125421347	A	G
8	chr8:125421825:G:A	0	125421825	A	G
8	chr8:125422037:T:C	0	125422037	C	T
8	chr8:125423421:T:C	0	125423421	C	T
8	chr8:125423463:G:T	0	125423463	T	G
8	chr8:125423502:G:A	0	125423502	A	G
8	chr8:125423541:A:T	0	125423541	T	A
8	chr8:125425286:C:T	0	125425286	T	C
8	chr8:125425318:C:T	0	125425318	T	C
8	chr8:125425785:C:T	0	125425785	T	C
8	chr8:125425809:G:T	0	125425809	T	G
8	chr8:125425899:T:C	0	125425899	C	T
8	chr8:125426323:C:G	0	125426323	G	C
8	chr8:125427087:A:C	0	125427087	C	A
8	chr8:125427170:T:C	0	125427170	C	T
8	chr8:125428660:G:A	0	125428660	A	G
8	chr8:125429823:C:G	0	125429823	G	C
8	chr8:125430393:C:G	0	125430393	G	C
8	chr8:125430484:C:T	0	125430484	T	C
8	chr8:125430546:G:C	0	125430546	C	G
8	chr8:125430692:T:C	0	125430692	C	T
8	chr8:125431106:C:T	0	125431106	T	C
8	chr8:125431292:G:T	0	125431292	T	G
8	chr8:125432221:C:T	0	125432221	T	C
8	chr8:125432546:G:A	0	125432546	A	G
8	chr8:125433657:G:A	0	125433657	A	G
8	chr8:125433956:G:A	0	125433956	A	G
8	chr8:125435231:G:A	0	125435231	A	G
8	chr8:125435481:A:C	0	125435481	C	A
8	chr8:125435602:C:G	0	125435602	G	C
8	chr8:125436547:G:A	0	125436547	A	G
8	chr8:125436603:C:T	0	125436603	T	C
8	chr8:125440267:T:C	0	125440267	C	T
8	chr8:125442361:C:A	0	125442361	A	C
8	chr8:125445311:A:G	0	125445311	G	A
8	chr8:125447720:A:G	0	125447720	G	A
8	chr8:125447748:G:A	0	125447748	A	G
8	chr8:125448293:A:G	0	125448293	G	A
8	chr8:125449497:A:G	0	125449497	G	A
8	chr8:125449795:AT:A	0	125449795	A	AT
8	chr8:125449828:A:G	0	125449828	G	A
8	chr8:125451123:G:A	0	125451123	A	G
8	chr8:125451458:G:A	0	125451458	A	G
8	chr8:125452146:T:C	0	125452146	C	T
8	chr8:125452578:C:T	0	125452578	T	C
8	chr8:125453063:C:A	0	125453063	A	C
8	chr8:125453856:T:C	0	125453856	C	T
8	chr8:125454844:G:T	0	125454844	T	G
8	chr8:125457066:A:G	0	125457066	G	A
8	chr8:125457523:C:T	0	125457523	T	C
8	chr8:125458575:A:G	0	125458575	G	A
8	chr8:125458589:C:T	0	125458589	T	C
8	chr8:125459073:C:T	0	125459073	T	C
8	chr8:125459335:A:G	0	125459335	G	A
8	chr8:125459893:G:A	0	125459893	A	G
8	chr8:125460245:A:G	0	125460245	G	A
8	chr8:125461257:C:T	0	125461257	T	C
8	chr8:125461323:T:C	0	125461323	C	T
8	chr8:125461823:C:T	0	125461823	T	C
8	chr8:125462064:G:A	0	125462064	A	G
8	chr8:125462114:G:A	0	125462114	A	G
8	chr8:125462163:T:G	0	125462163	G	T
8	chr8:125463528:A:G	0	125463528	G	A
8	chr8:125464455:C:G	0	125464455	G	C
8	chr8:125464631:T:C	0	125464631	C	T
8	chr8:125464911:C:T	0	125464911	T	C
8	chr8:125465234:T:C	0	125465234	C	T
8	chr8:125465255:C:T	0	125465255	T	C
8	chr8:125465517:G:A	0	125465517	A	G
8	chr8:125466108:A:C	0	125466108	C	A
8	chr8:125466208:T:C	0	125466208	C	T
8	chr8:125466402:A:G	0	125466402	G	A
8	chr8:125466503:A:G	0	125466503	G	A
8	chr8:125466516:A:G	0	125466516	G	A
8	chr8:125466886:C:T	0	125466886	T	C
8	chr8:125467073:G:A	0	125467073	A	G
8	chr8:125467120:C:T	0	125467120	T	C
8	chr8:125467167:A:G	0	125467167	G	A
8	chr8:125467280:T:C	0	125467280	C	T
8	chr8:125467787:G:A	0	125467787	A	G
8	chr8:125467846:G:A	0	125467846	A	G
8	chr8:125467851:G:A	0	125467851	A	G
8	chr8:125468085:T:C	0	125468085	C	T
8	chr8:125468125:C:T	0	125468125	T	C
8	chr8:125468270:TTTTTGAGATGCACCCATGTTTTTGTGTATACTAGCATC:T	0	125468270	T	TTTTTGAGATGCACCCATGTTTTTGTGTATACTAGCATC
8	chr8:125468458:A:G	0	125468458	G	A
8	chr8:125468703:G:A	0	125468703	A	G
8	chr8:125468730:G:A	0	125468730	A	G
8	chr8:125469228:C:T	0	125469228	T	C
8	chr8:125469233:A:T	0	125469233	T	A
8	chr8:125469452:C:T	0	125469452	T	C
8	chr8:125469505:A:G	0	125469505	G	A
8	chr8:125469710:A:G	0	125469710	G	A
8	chr8:125469835:A:G	0	125469835	G	A
8	chr8:125470688:A:G	0	125470688	G	A
8	chr8:125470691:G:A	0	125470691	A	G
8	chr8:125470898:C:T	0	125470898	T	C
8	chr8:125471148:A:AT	0	125471148	AT	A
8	chr8:125471658:G:A	0	125471658	A	G
8	chr8:125472034:T:G	0	125472034	G	T
8	chr8:125472221:C:T	0	125472221	T	C
8	chr8:125472284:T:G	0	125472284	G	T
8	chr8:125472467:G:A	0	125472467	A	G
8	chr8:125472655:G:A	0	125472655	A	G
8	chr8:125473041:G:A	0	125473041	A	G
8	chr8:125473052:T:A	0	125473052	A	T
8	chr8:125473054:T:C	0	125473054	C	T
8	chr8:125473225:A:G	0	125473225	G	A
8	chr8:125473293:G:A	0	125473293	A	G
8	chr8:125473875:C:T	0	125473875	T	C
8	chr8:125473903:T:C	0	125473903	C	T
8	chr8:125474045:T:G	0	125474045	G	T
8	chr8:125474167:A:G	0	125474167	G	A
8	chr8:125474664:A:G	0	125474664	G	A
8	chr8:125475042:C:T	0	125475042	T	C
8	chr8:125475092:T:A	0	125475092	A	T
8	chr8:125475993:C:T	0	125475993	T	C
8	chr8:125476008:C:T	0	125476008	T	C
8	chr8:125476332:T:C	0	125476332	C	T
8	chr8:125476465:ATTG:A	0	125476465	A	ATTG
8	chr8:125476572:G:A	0	125476572	A	G
8	chr8:125476688:A:G	0	125476688	G	A
8	chr8:125477006:G:A	0	125477006	A	G
8	chr8:125478488:C:T	0	125478488	T	C
8	chr8:125478730:A:T	0	125478730	T	A
8	chr8:125478769:T:TG	0	125478769	TG	T
8	chr8:125478919:C:T	0	125478919	T	C
8	chr8:125479491:G:T	0	125479491	T	G
8	chr8:125480206:T:C	0	125480206	C	T
8	chr8:125480557:AT:A	0	125480557	A	AT
8	chr8:125480843:G:A	0	125480843	A	G
8	chr8:125480889:A:G	0	125480889	G	A
8	chr8:125481504:A:G	0	125481504	G	A
8	chr8:125482075:A:G	0	125482075	G	A
8	chr8:125482320:C:T	0	125482320	T	C
8	chr8:125482522:A:G	0	125482522	G	A
8	chr8:125482927:T:C	0	125482927	C	T
8	chr8:125483343:T:C	0	125483343	C	T
8	chr8:125483553:G:A	0	125483553	A	G
8	chr8:125483683:G:A	0	125483683	A	G
8	chr8:125483803:C:T	0	125483803	T	C
8	chr8:125484683:C:T	0	125484683	T	C
8	chr8:125487187:C:G	0	125487187	G	C
8	chr8:125487636:G:A	0	125487636	A	G
8	chr8:125487789:C:G	0	125487789	G	C
8	chr8:125488108:C:G	0	125488108	G	C
8	chr8:125488935:T:C	0	125488935	C	T
8	chr8:125489095:CA:C	0	125489095	C	CA
8	chr8:125489286:G:A	0	125489286	A	G
8	chr8:125490284:A:G	0	125490284	G	A
8	chr8:125491673:G:A	0	125491673	A	G
8	chr8:125492152:A:G	0	125492152	G	A
8	chr8:125492484:T:C	0	125492484	C	T
8	chr8:125493463:T:C	0	125493463	C	T
8	chr8:125493898:C:T	0	125493898	T	C
8	chr8:125494452:G:A	0	125494452	A	G
8	chr8:125494618:C:T	0	125494618	T	C
8	chr8:125494856:G:A	0	125494856	A	G
8	chr8:125495066:T:C	0	125495066	C	T
8	chr8:125495147:C:A	0	125495147	A	C
8	chr8:125495783:C:T	0	125495783	T	C
8	chr8:125496504:G:A	0	125496504	A	G
8	chr8:125496809:A:G	0	125496809	G	A
8	chr8:125498096:A:G	0	125498096	G	A
8	chr8:125501088:C:T	0	125501088	T	C
8	chr8:125502434:T:C	0	125502434	C	T
8	chr8:125502959:G:A	0	125502959	A	G
8	chr8:125503955:A:G	0	125503955	G	A
8	chr8:125504269:A:G	0	125504269	G	A
8	chr8:125504746:T:C	0	125504746	C	T
8	chr8:125504949:A:G	0	125504949	G	A
8	chr8:125505785:T:C	0	125505785	C	T
8	chr8:125507165:T:C	0	125507165	C	T
8	chr8:125508135:A:G	0	125508135	G	A
8	chr8:125508302:G:A	0	125508302	A	G
8	chr8:125509223:A:G	0	125509223	G	A
8	chr8:125511281:C:T	0	125511281	T	C
8	chr8:125512754:T:G	0	125512754	G	T
8	chr8:125512793:G:A	0	125512793	A	G
8	chr8:125513572:A:G	0	125513572	G	A
8	chr8:125513687:C:T	0	125513687	T	C
8	chr8:125513817:G:A	0	125513817	A	G
8	chr8:125514444:T:C	0	125514444	C	T
8	chr8:125514592:A:G	0	125514592	G	A
8	chr8:125515762:C:T	0	125515762	T	C
8	chr8:125516071:C:T	0	125516071	T	C
8	chr8:125516607:T:G	0	125516607	G	T
8	chr8:125516620:C:T	0	125516620	T	C
8	chr8:125517164:G:C	0	125517164	C	G
8	chr8:125517171:T:C	0	125517171	C	T
8	chr8:125518288:C:T	0	125518288	T	C
8	chr8:125519222:C:T	0	125519222	T	C
8	chr8:125519501:T:A	0	125519501	A	T
8	chr8:125519803:A:T	0	125519803	T	A
8	chr8:125519964:A:G	0	125519964	G	A
8	chr8:125520062:T:C	0	125520062	C	T
8	chr8:125520209:G:A	0	125520209	A	G
8	chr8:125521558:T:C	0	125521558	C	T
8	chr8:125521582:T:C	0	125521582	C	T
8	chr8:125522189:G:A	0	125522189	A	G
8	chr8:125522294:A:T	0	125522294	T	A
8	chr8:125522655:T:G	0	125522655	G	T
8	chr8:125524369:G:A	0	125524369	A	G
8	chr8:125524529:A:G	0	125524529	G	A
8	chr8:125524732:A:G	0	125524732	G	A
8	chr8:125524937:C:G	0	125524937	G	C
8	chr8:125525328:G:A	0	125525328	A	G
8	chr8:125527023:T:A	0	125527023	A	T
8	chr8:125527195:A:G	0	125527195	G	A
8	chr8:125527257:A:G	0	125527257	G	A
8	chr8:125527643:A:G	0	125527643	G	A
8	chr8:125527809:G:A	0	125527809	A	G
8	chr8:125527958:C:T	0	125527958	T	C
8	chr8:125528345:T:C	0	125528345	C	T
8	chr8:125528848:C:G	0	125528848	G	C
8	chr8:125529241:G:A	0	125529241	A	G
8	chr8:125529417:A:G	0	125529417	G	A
8	chr8:125529432:T:C	0	125529432	C	T
8	chr8:125530134:CTT:C	0	125530134	C	CTT
8	chr8:125530780:C:T	0	125530780	T	C
8	chr8:125530880:A:G	0	125530880	G	A
8	chr8:125530884:T:A	0	125530884	A	T
8	chr8:125531234:G:A	0	125531234	A	G
8	chr8:125531686:C:T	0	125531686	T	C
8	chr8:125532731:T:C	0	125532731	C	T
8	chr8:125533955:T:G	0	125533955	G	T
8	chr8:125535717:A:T	0	125535717	T	A
8	chr8:125536649:A:G	0	125536649	G	A
8	chr8:125539262:A:G	0	125539262	G	A
8	chr8:125542633:C:A	0	125542633	A	C
8	chr8:125543269:T:A	0	125543269	A	T
8	chr8:125543943:G:A	0	125543943	A	G
8	chr8:125545502:T:C	0	125545502	C	T
8	chr8:125547645:T:C	0	125547645	C	T
8	chr8:125548718:A:G	0	125548718	G	A
8	chr8:125550516:G:A	0	125550516	A	G
8	chr8:125552856:C:T	0	125552856	T	C
8	chr8:125553171:G:A	0	125553171	A	G
8	chr8:125553428:C:T	0	125553428	T	C
8	chr8:125553907:G:A	0	125553907	A	G
8	chr8:125555709:G:A	0	125555709	A	G
8	chr8:125557540:A:G	0	125557540	G	A
8	chr8:125558035:G:A	0	125558035	A	G
8	chr8:125562203:G:A	0	125562203	A	G
8	chr8:125563743:A:G	0	125563743	G	A
8	chr8:125563840:C:T	0	125563840	T	C
8	chr8:125564458:A:G	0	125564458	G	A
8	chr8:125564468:G:A	0	125564468	A	G
8	chr8:125566125:C:T	0	125566125	T	C
8	chr8:125567012:C:T	0	125567012	T	C
8	chr8:125567086:T:G	0	125567086	G	T
8	chr8:125567329:C:T	0	125567329	T	C
8	chr8:125568374:T:C	0	125568374	C	T
8	chr8:125568553:C:T	0	125568553	T	C
8	chr8:125568924:G:A	0	125568924	A	G
8	chr8:125569984:A:G	0	125569984	G	A
8	chr8:125570089:C:T	0	125570089	T	C
8	chr8:125575140:C:T	0	125575140	T	C
8	chr8:125577521:G:A	0	125577521	A	G
8	chr8:125578318:A:C	0	125578318	C	A
8	chr8:125578349:G:A	0	125578349	A	G
8	chr8:125579110:C:G	0	125579110	G	C
8	chr8:125579148:T:C	0	125579148	C	T
8	chr8:125579162:G:A	0	125579162	A	G
8	chr8:125579262:A:G	0	125579262	G	A
8	chr8:125580477:G:GAA	0	125580477	GAA	G
8	chr8:125580478:G:GACC	0	125580478	GACC	G
8	chr8:125582494:G:A	0	125582494	A	G
8	chr8:125589296:A:G	0	125589296	G	A
8	chr8:125589886:C:G	0	125589886	G	C
8	chr8:125590950:C:T	0	125590950	T	C
8	chr8:125591090:C:G	0	125591090	G	C
8	chr8:125591146:G:T	0	125591146	T	G
8	chr8:125591481:G:A	0	125591481	A	G
8	chr8:125591736:G:A	0	125591736	A	G
8	chr8:125592042:A:G	0	125592042	G	A
8	chr8:125592393:C:T	0	125592393	T	C
8	chr8:125593089:C:T	0	125593089	T	C
8	chr8:125593570:A:G	0	125593570	G	A
8	chr8:125594462:C:A	0	125594462	A	C
8	chr8:125594958:T:C	0	125594958	C	T
8	chr8:125594965:A:C	0	125594965	C	A
8	chr8:125594995:T:C	0	125594995	C	T
8	chr8:125595021:C:T	0	125595021	T	C
8	chr8:125595222:C:T	0	125595222	T	C
8	chr8:125595621:G:C	0	125595621	C	G
8	chr8:125595687:C:T	0	125595687	T	C
8	chr8:125596023:T:G	0	125596023	G	T
8	chr8:125596159:C:T	0	125596159	T	C
8	chr8:125596227:C:T	0	125596227	T	C
8	chr8:125596343:A:C	0	125596343	C	A
8	chr8:125596398:C:T	0	125596398	T	C
8	chr8:125597021:G:A	0	125597021	A	G
8	chr8:125597111:A:G	0	125597111	G	A
8	chr8:125597422:T:C	0	125597422	C	T
8	chr8:125597543:T:A	0	125597543	A	T
8	chr8:125597712:C:T	0	125597712	T	C
8	chr8:125597894:A:AAAC	0	125597894	AAAC	A
8	chr8:125597978:G:A	0	125597978	A	G
8	chr8:125598160:T:C	0	125598160	C	T
8	chr8:125598663:A:G	0	125598663	G	A
8	chr8:125598803:T:C	0	125598803	C	T
8	chr8:125599110:A:G	0	125599110	G	A
8	chr8:125599292:A:G	0	125599292	G	A
8	chr8:125599428:C:T	0	125599428	T	C
8	chr8:125599728:C:T	0	125599728	T	C
8	chr8:125600144:A:G	0	125600144	G	A
8	chr8:125601316:G:A	0	125601316	A	G
8	chr8:125602125:C:T	0	125602125	T	C
8	chr8:125602822:A:T	0	125602822	T	A
8	chr8:125603049:C:T	0	125603049	T	C
8	chr8:125603384:G:A	0	125603384	A	G
8	chr8:125604211:A:T	0	125604211	T	A
8	chr8:125604604:G:C	0	125604604	C	G
8	chr8:125605746:G:A	0	125605746	A	G
8	chr8:125605830:G:C	0	125605830	C	G
8	chr8:125606492:C:T	0	125606492	T	C
8	chr8:125606960:G:A	0	125606960	A	G
8	chr8:125607098:A:G	0	125607098	G	A
8	chr8:125607233:T:A	0	125607233	A	T
8	chr8:125607327:C:A	0	125607327	A	C
8	chr8:125608459:G:A	0	125608459	A	G
8	chr8:125608875:A:G	0	125608875	G	A
8	chr8:125609067:A:AG	0	125609067	AG	A
8	chr8:125609591:A:G	0	125609591	G	A
8	chr8:125609667:C:T	0	125609667	T	C
8	chr8:125609693:C:G	0	125609693	G	C
8	chr8:125609838:CA:C	0	125609838	C	CA
8	chr8:125612445:G:A	0	125612445	A	G
8	chr8:125612799:A:G	0	125612799	G	A
8	chr8:125613073:G:A	0	125613073	A	G
8	chr8:125613257:G:A	0	125613257	A	G
8	chr8:125613504:C:T	0	125613504	T	C
8	chr8:125613521:A:G	0	125613521	G	A
8	chr8:125614333:TGAGG:T	0	125614333	T	TGAGG
8	chr8:125614411:AAGTT:A	0	125614411	A	AAGTT
8	chr8:125615014:G:GC	0	125615014	GC	G
8	chr8:125615545:G:A	0	125615545	A	G
8	chr8:125616135:A:G	0	125616135	G	A
8	chr8:125616597:A:G	0	125616597	G	A
8	chr8:125617046:C:A	0	125617046	A	C
8	chr8:125617350:C:T	0	125617350	T	C
8	chr8:125617456:G:A	0	125617456	A	G
8	chr8:125618324:G:T	0	125618324	T	G
8	chr8:125618717:T:TGA	0	125618717	TGA	T
8	chr8:125618895:A:T	0	125618895	T	A
8	chr8:125619140:A:G	0	125619140	G	A
8	chr8:125619384:A:G	0	125619384	G	A
8	chr8:125619970:A:G	0	125619970	G	A
8	chr8:125620074:C:T	0	125620074	T	C
8	chr8:125620124:A:G	0	125620124	G	A
8	chr8:125620234:C:T	0	125620234	T	C
8	chr8:125620235:G:A	0	125620235	A	G
8	chr8:125620395:G:A	0	125620395	A	G
8	chr8:125620629:C:T	0	125620629	T	C
8	chr8:125620949:G:A	0	125620949	A	G
8	chr8:125622078:T:C	0	125622078	C	T
8	chr8:125622486:T:C	0	125622486	C	T
8	chr8:125622644:G:A	0	125622644	A	G
8	chr8:125622679:A:C	0	125622679	C	A
8	chr8:125622918:A:G	0	125622918	G	A
8	chr8:125623181:C:T	0	125623181	T	C
8	chr8:125623194:C:T	0	125623194	T	C
8	chr8:125623810:T:C	0	125623810	C	T
8	chr8:125623986:C:T	0	125623986	T	C
8	chr8:125625420:T:C	0	125625420	C	T
8	chr8:125625426:GT:G	0	125625426	G	GT
8	chr8:125628358:C:T	0	125628358	T	C
8	chr8:125630373:T:C	0	125630373	C	T
8	chr8:125631956:T:G	0	125631956	G	T
8	chr8:125632040:T:C	0	125632040	C	T
8	chr8:125633566:T:C	0	125633566	C	T
8	chr8:125635272:G:A	0	125635272	A	G
8	chr8:125635890:T:C	0	125635890	C	T
8	chr8:125635983:C:G	0	125635983	G	C
8	chr8:125635999:T:C	0	125635999	C	T
8	chr8:125636240:A:G	0	125636240	G	A
8	chr8:125636562:T:C	0	125636562	C	T
8	chr8:125636797:A:G	0	125636797	G	A
8	chr8:125636854:C:A	0	125636854	A	C
8	chr8:125637148:T:A	0	125637148	A	T
8	chr8:125637267:T:C	0	125637267	C	T
8	chr8:125637338:G:A	0	125637338	A	G
8	chr8:125637680:A:G	0	125637680	G	A
8	chr8:125637814:A:G	0	125637814	G	A
8	chr8:125637861:C:G	0	125637861	G	C
8	chr8:125638277:C:T	0	125638277	T	C
8	chr8:125638748:G:A	0	125638748	A	G
8	chr8:125638838:TC:T	0	125638838	T	TC
8	chr8:125639408:C:T	0	125639408	T	C
8	chr8:125640932:C:T	0	125640932	T	C
8	chr8:125641790:A:G	0	125641790	G	A
8	chr8:125641957:AG:A	0	125641957	A	AG
8	chr8:125642856:C:T	0	125642856	T	C
8	chr8:125643116:A:C	0	125643116	C	A
8	chr8:125643860:G:A	0	125643860	A	G
8	chr8:125643904:G:A	0	125643904	A	G
8	chr8:125643953:TC:T	0	125643953	T	TC
8	chr8:125644002:G:A	0	125644002	A	G
8	chr8:125644699:G:A	0	125644699	A	G
8	chr8:125645195:A:G	0	125645195	G	A
8	chr8:125645622:G:A	0	125645622	A	G
8	chr8:125645734:C:A	0	125645734	A	C
8	chr8:125647195:A:G	0	125647195	G	A
8	chr8:125647562:T:C	0	125647562	C	T
8	chr8:125648132:C:T	0	125648132	T	C
8	chr8:125648311:C:A	0	125648311	A	C
8	chr8:125649610:T:C	0	125649610	C	T
8	chr8:125651791:G:A	0	125651791	A	G
8	chr8:125655122:T:C	0	125655122	C	T
8	chr8:125655245:T:C	0	125655245	C	T
8	chr8:125655936:T:C	0	125655936	C	T
8	chr8:125656284:T:C	0	125656284	C	T
8	chr8:125656502:A:G	0	125656502	G	A
8	chr8:125656862:T:C	0	125656862	C	T
8	chr8:125657680:C:T	0	125657680	T	C
8	chr8:125658131:T:A	0	125658131	A	T
8	chr8:125658237:G:A	0	125658237	A	G
8	chr8:125658932:T:C	0	125658932	C	T
8	chr8:125659273:G:A	0	125659273	A	G
8	chr8:125659702:A:G	0	125659702	G	A
8	chr8:125659788:G:A	0	125659788	A	G
8	chr8:125660058:G:A	0	125660058	A	G
8	chr8:125660069:T:C	0	125660069	C	T
8	chr8:125660686:C:A	0	125660686	A	C
8	chr8:125660860:A:G	0	125660860	G	A
8	chr8:125661433:G:A	0	125661433	A	G
8	chr8:125661518:G:T	0	125661518	T	G
8	chr8:125662554:C:T	0	125662554	T	C
8	chr8:125663582:C:T	0	125663582	T	C
8	chr8:125664573:T:C	0	125664573	C	T
8	chr8:125664730:C:T	0	125664730	T	C
8	chr8:125664770:G:A	0	125664770	A	G
8	chr8:125665050:A:C	0	125665050	C	A
8	chr8:125665298:T:C	0	125665298	C	T
8	chr8:125665349:G:C	0	125665349	C	G
8	chr8:125665556:T:C	0	125665556	C	T
8	chr8:125665575:T:A	0	125665575	A	T
8	chr8:125665708:A:T	0	125665708	T	A
8	chr8:125666011:G:A	0	125666011	A	G
8	chr8:125666057:C:T	0	125666057	T	C
8	chr8:125666677:T:G	0	125666677	G	T
8	chr8:125667965:A:T	0	125667965	T	A
8	chr8:125667966:A:T	0	125667966	T	A
8	chr8:125668017:T:C	0	125668017	C	T
8	chr8:125668258:A:T	0	125668258	T	A
8	chr8:125668410:ATG:A	0	125668410	A	ATG
8	chr8:125669009:G:A	0	125669009	A	G
8	chr8:125669017:G:C	0	125669017	C	G
8	chr8:125669113:C:T	0	125669113	T	C
8	chr8:125669578:G:T	0	125669578	T	G
8	chr8:125669752:C:T	0	125669752	T	C
8	chr8:125670064:A:G	0	125670064	G	A
8	chr8:125670332:A:G	0	125670332	G	A
8	chr8:125670695:A:T	0	125670695	T	A
8	chr8:125671069:C:A	0	125671069	A	C
8	chr8:125671130:C:T	0	125671130	T	C
8	chr8:125671541:G:T	0	125671541	T	G
8	chr8:125671564:G:A	0	125671564	A	G
8	chr8:125671898:T:C	0	125671898	C	T
8	chr8:125672069:C:T	0	125672069	T	C
8	chr8:125672551:T:C	0	125672551	C	T
8	chr8:125672753:C:T	0	125672753	T	C
8	chr8:125673272:A:T	0	125673272	T	A
8	chr8:125673431:A:T	0	125673431	T	A
8	chr8:125673583:A:G	0	125673583	G	A
8	chr8:125673701:A:G	0	125673701	G	A
8	chr8:125673862:T:G	0	125673862	G	T
8	chr8:125673889:G:T	0	125673889	T	G
8	chr8:125673906:G:A	0	125673906	A	G
8	chr8:125673915:TG:T	0	125673915	T	TG
8	chr8:125673954:A:G	0	125673954	G	A
8	chr8:125673995:T:G	0	125673995	G	T
8	chr8:125674156:G:A	0	125674156	A	G
8	chr8:125674564:G:A	0	125674564	A	G
8	chr8:125674626:C:G	0	125674626	G	C
8	chr8:125674820:G:T	0	125674820	T	G
8	chr8:125675068:C:T	0	125675068	T	C
8	chr8:125675201:T:C	0	125675201	C	T
8	chr8:125676201:G:T	0	125676201	T	G
8	chr8:125676637:G:A	0	125676637	A	G
8	chr8:125676641:T:C	0	125676641	C	T
8	chr8:125676795:T:C	0	125676795	C	T
8	chr8:125677141:A:G	0	125677141	G	A
8	chr8:125677448:C:G	0	125677448	G	C
8	chr8:125677520:A:G	0	125677520	G	A
8	chr8:125677563:C:T	0	125677563	T	C
8	chr8:125677754:A:G	0	125677754	G	A
8	chr8:125679522:G:A	0	125679522	A	G
8	chr8:125679612:T:C	0	125679612	C	T
8	chr8:125679659:C:T	0	125679659	T	C
8	chr8:125679953:C:T	0	125679953	T	C
8	chr8:125680374:T:G	0	125680374	G	T
8	chr8:125681120:A:G	0	125681120	G	A
8	chr8:125681134:C:T	0	125681134	T	C
8	chr8:125681277:A:T	0	125681277	T	A
8	chr8:125681376:C:T	0	125681376	T	C
8	chr8:125681914:T:G	0	125681914	G	T
8	chr8:125682133:A:T	0	125682133	T	A
8	chr8:125682524:T:A	0	125682524	A	T
8	chr8:125683026:A:G	0	125683026	G	A
8	chr8:125683037:C:T	0	125683037	T	C
8	chr8:125683930:G:A	0	125683930	A	G
8	chr8:125684471:C:T	0	125684471	T	C
8	chr8:125684951:TG:T	0	125684951	T	TG
8	chr8:125685988:G:T	0	125685988	T	G
8	chr8:125686660:C:G	0	125686660	G	C
8	chr8:125689485:T:C	0	125689485	C	T
8	chr8:125690099:C:T	0	125690099	T	C
8	chr8:125690267:C:T	0	125690267	T	C
8	chr8:125691073:T:C	0	125691073	C	T
8	chr8:125692515:T:C	0	125692515	C	T
8	chr8:125692918:A:G	0	125692918	G	A
8	chr8:125693062:G:T	0	125693062	T	G
8	chr8:125693604:G:T	0	125693604	T	G
8	chr8:125693808:G:A	0	125693808	A	G
8	chr8:125693817:C:T	0	125693817	T	C
8	chr8:125694794:G:C	0	125694794	C	G
8	chr8:125694817:G:A	0	125694817	A	G
8	chr8:125696537:T:C	0	125696537	C	T
8	chr8:125699699:G:A	0	125699699	A	G
8	chr8:125701091:G:A	0	125701091	A	G
8	chr8:125701174:G:A	0	125701174	A	G
8	chr8:125701340:A:C	0	125701340	C	A
8	chr8:125701531:A:G	0	125701531	G	A
8	chr8:125701658:A:G	0	125701658	G	A
8	chr8:125701794:G:A	0	125701794	A	G
8	chr8:125702811:C:T	0	125702811	T	C
8	chr8:125704138:T:A	0	125704138	A	T
8	chr8:125704533:A:ATTTGGC	0	125704533	ATTTGGC	A
8	chr8:125705000:A:G	0	125705000	G	A
8	chr8:125706116:T:G	0	125706116	G	T
8	chr8:125713218:G:A	0	125713218	A	G
8	chr8:125714851:A:C	0	125714851	C	A
8	chr8:125715355:G:C	0	125715355	C	G
8	chr8:125716287:G:A	0	125716287	A	G
8	chr8:125716471:T:C	0	125716471	C	T
8	chr8:125716565:T:C	0	125716565	C	T
8	chr8:125719023:C:T	0	125719023	T	C
8	chr8:125719416:C:T	0	125719416	T	C
8	chr8:125719423:T:C	0	125719423	C	T
8	chr8:125719513:G:A	0	125719513	A	G
8	chr8:125719514:T:C	0	125719514	C	T
8	chr8:125719739:G:T	0	125719739	T	G
8	chr8:125720041:A:G	0	125720041	G	A
8	chr8:125720488:G:A	0	125720488	A	G
8	chr8:125720747:T:G	0	125720747	G	T
8	chr8:125727192:C:T	0	125727192	T	C
8	chr8:125727752:G:A	0	125727752	A	G
8	chr8:125728041:T:G	0	125728041	G	T
8	chr8:125728716:T:C	0	125728716	C	T
8	chr8:125729208:C:G	0	125729208	G	C
8	chr8:125729501:A:G	0	125729501	G	A
8	chr8:125730117:T:C	0	125730117	C	T
8	chr8:125730580:G:A	0	125730580	A	G
8	chr8:125730728:A:G	0	125730728	G	A
8	chr8:125733967:G:A	0	125733967	A	G
8	chr8:125734558:G:A	0	125734558	A	G
8	chr8:125735088:C:T	0	125735088	T	C
8	chr8:125736877:T:C	0	125736877	C	T
8	chr8:125737749:A:G	0	125737749	G	A
8	chr8:125738002:T:C	0	125738002	C	T
8	chr8:125739218:C:T	0	125739218	T	C
8	chr8:125739244:A:G	0	125739244	G	A
8	chr8:125740102:T:C	0	125740102	C	T
8	chr8:125740906:T:G	0	125740906	G	T
8	chr8:125742192:C:T	0	125742192	T	C
8	chr8:125742311:G:C	0	125742311	C	G
8	chr8:125743498:G:A	0	125743498	A	G
8	chr8:125743859:A:G	0	125743859	G	A
8	chr8:125743911:T:A	0	125743911	A	T
8	chr8:125744274:T:C	0	125744274	C	T
8	chr8:125744997:T:C	0	125744997	C	T
8	chr8:125745976:A:T	0	125745976	T	A
8	chr8:125747143:T:C	0	125747143	C	T
8	chr8:125747501:C:T	0	125747501	T	C
8	chr8:125748896:T:C	0	125748896	C	T
8	chr8:125748968:A:C	0	125748968	C	A
8	chr8:125749417:C:T	0	125749417	T	C
8	chr8:125750723:G:A	0	125750723	A	G
8	chr8:125751313:T:C	0	125751313	C	T
8	chr8:125751933:A:G	0	125751933	G	A
8	chr8:125753078:C:T	0	125753078	T	C
8	chr8:125753191:G:A	0	125753191	A	G
8	chr8:125753258:TA:T	0	125753258	T	TA
8	chr8:125753637:A:G	0	125753637	G	A
8	chr8:125754136:C:T	0	125754136	T	C
8	chr8:125754341:G:A	0	125754341	A	G
8	chr8:125755358:A:T	0	125755358	T	A
8	chr8:125756615:A:G	0	125756615	G	A
8	chr8:125756940:G:A	0	125756940	A	G
8	chr8:125758019:G:A	0	125758019	A	G
8	chr8:125759059:C:T	0	125759059	T	C
8	chr8:125759139:C:T	0	125759139	T	C
8	chr8:125759739:T:TG	0	125759739	TG	T
8	chr8:125759742:G:T	0	125759742	T	G
8	chr8:125761764:G:A	0	125761764	A	G
8	chr8:125761926:T:C	0	125761926	C	T
8	chr8:125762070:A:G	0	125762070	G	A
8	chr8:125762135:C:T	0	125762135	T	C
8	chr8:125762187:G:A	0	125762187	A	G
8	chr8:125762282:T:C	0	125762282	C	T
8	chr8:125762557:A:G	0	125762557	G	A
8	chr8:125762855:T:C	0	125762855	C	T
8	chr8:125763123:A:G	0	125763123	G	A
8	chr8:125763514:T:C	0	125763514	C	T
8	chr8:125763665:G:T	0	125763665	T	G
8	chr8:125763744:A:G	0	125763744	G	A
8	chr8:125763885:A:T	0	125763885	T	A
8	chr8:125764069:C:A	0	125764069	A	C
8	chr8:125764984:A:G	0	125764984	G	A
8	chr8:125764991:GA:G	0	125764991	G	GA
8	chr8:125765020:A:G	0	125765020	G	A
8	chr8:125765145:T:C	0	125765145	C	T
8	chr8:125765229:C:T	0	125765229	T	C
8	chr8:125766245:A:C	0	125766245	C	A
8	chr8:125766347:G:A	0	125766347	A	G
8	chr8:125766566:C:T	0	125766566	T	C
8	chr8:125766671:A:G	0	125766671	G	A
8	chr8:125766724:C:T	0	125766724	T	C
8	chr8:125766776:C:T	0	125766776	T	C
8	chr8:125767517:G:A	0	125767517	A	G
8	chr8:125767936:A:G	0	125767936	G	A
8	chr8:125768024:G:T	0	125768024	T	G
8	chr8:125768159:A:G	0	125768159	G	A
8	chr8:125768974:C:T	0	125768974	T	C
8	chr8:125769290:T:C	0	125769290	C	T
8	chr8:125769514:T:C	0	125769514	C	T
8	chr8:125769563:C:T	0	125769563	T	C
8	chr8:125769731:C:T	0	125769731	T	C
8	chr8:125769804:G:A	0	125769804	A	G
8	chr8:125769904:C:G	0	125769904	G	C
8	chr8:125770056:C:T	0	125770056	T	C
8	chr8:125770828:TA:T	0	125770828	T	TA
8	chr8:125770939:T:A	0	125770939	A	T
8	chr8:125771286:A:G	0	125771286	G	A
8	chr8:125771421:C:A	0	125771421	A	C
8	chr8:125771583:T:C	0	125771583	C	T
8	chr8:125771736:T:G	0	125771736	G	T
8	chr8:125771859:C:A	0	125771859	A	C
8	chr8:125772187:C:T	0	125772187	T	C
8	chr8:125772411:A:G	0	125772411	G	A
8	chr8:125772446:A:G	0	125772446	G	A
8	chr8:125772744:T:C	0	125772744	C	T
8	chr8:125773174:T:C	0	125773174	C	T
8	chr8:125773584:CT:C	0	125773584	C	CT
8	chr8:125773869:TA:T	0	125773869	T	TA
8	chr8:125774268:G:A	0	125774268	A	G
8	chr8:125774828:G:A	0	125774828	A	G
8	chr8:125775791:G:A	0	125775791	A	G
8	chr8:125777068:A:G	0	125777068	G	A
8	chr8:125778044:G:A	0	125778044	A	G
8	chr8:125778345:C:T	0	125778345	T	C
8	chr8:125779106:C:T	0	125779106	T	C
8	chr8:125779717:C:A	0	125779717	A	C
8	chr8:125780192:G:A	0	125780192	A	G
8	chr8:125781435:T:C	0	125781435	C	T
8	chr8:125781717:C:T	0	125781717	T	C
8	chr8:125781771:A:G	0	125781771	G	A
8	chr8:125782727:T:C	0	125782727	C	T
8	chr8:125783300:T:C	0	125783300	C	T
8	chr8:125783337:A:G	0	125783337	G	A
8	chr8:125784005:A:G	0	125784005	G	A
8	chr8:125784157:T:C	0	125784157	C	T
8	chr8:125785797:C:A	0	125785797	A	C
8	chr8:125786050:A:T	0	125786050	T	A
8	chr8:125786767:T:C	0	125786767	C	T
8	chr8:125788206:T:C	0	125788206	C	T
8	chr8:125789554:A:G	0	125789554	G	A
8	chr8:125789787:T:C	0	125789787	C	T
8	chr8:125789925:C:T	0	125789925	T	C
8	chr8:125791243:A:G	0	125791243	G	A
8	chr8:125791319:T:C	0	125791319	C	T
8	chr8:125791486:T:C	0	125791486	C	T
8	chr8:125791651:T:C	0	125791651	C	T
8	chr8:125792050:T:A	0	125792050	A	T
8	chr8:125793568:G:A	0	125793568	A	G
8	chr8:125793575:C:T	0	125793575	T	C
8	chr8:125794291:A:G	0	125794291	G	A
8	chr8:125794591:G:C	0	125794591	C	G
8	chr8:125795266:C:A	0	125795266	A	C
8	chr8:125795273:T:A	0	125795273	A	T
8	chr8:125795381:G:A	0	125795381	A	G
8	chr8:125796566:C:G	0	125796566	G	C
8	chr8:125797429:G:A	0	125797429	A	G
8	chr8:125800394:T:C	0	125800394	C	T
8	chr8:125801838:C:T	0	125801838	T	C
8	chr8:125801993:T:G	0	125801993	G	T
8	chr8:125802333:A:G	0	125802333	G	A
8	chr8:125802744:G:A	0	125802744	A	G
8	chr8:125803482:A:G	0	125803482	G	A
8	chr8:125803609:G:GC	0	125803609	GC	G
8	chr8:125804047:G:T	0	125804047	T	G
8	chr8:125804808:A:G	0	125804808	G	A
8	chr8:125804960:T:C	0	125804960	C	T
8	chr8:125806475:G:A	0	125806475	A	G
8	chr8:125806574:T:C	0	125806574	C	T
8	chr8:125806720:A:G	0	125806720	G	A
8	chr8:125807668:T:C	0	125807668	C	T
8	chr8:125808047:A:G	0	125808047	G	A
8	chr8:125808103:A:G	0	125808103	G	A
8	chr8:125809230:C:G	0	125809230	G	C
8	chr8:125809242:T:C	0	125809242	C	T
8	chr8:125809404:T:C	0	125809404	C	T
8	chr8:125809687:C:T	0	125809687	T	C
8	chr8:125810428:A:G	0	125810428	G	A
8	chr8:125810873:A:G	0	125810873	G	A
8	chr8:125811693:T:C	0	125811693	C	T
8	chr8:125812630:T:G	0	125812630	G	T
8	chr8:125812632:A:G	0	125812632	G	A
8	chr8:125813475:T:C	0	125813475	C	T
8	chr8:125813528:T:C	0	125813528	C	T
8	chr8:125814748:T:C	0	125814748	C	T
8	chr8:125816173:G:A	0	125816173	A	G
8	chr8:125818315:A:C	0	125818315	C	A
8	chr8:125818437:T:C	0	125818437	C	T
8	chr8:125819604:T:A	0	125819604	A	T
8	chr8:125821921:A:G	0	125821921	G	A
8	chr8:125822917:C:T	0	125822917	T	C
8	chr8:125823335:A:T	0	125823335	T	A
8	chr8:125824410:A:G	0	125824410	G	A
8	chr8:125824885:G:A	0	125824885	A	G
8	chr8:125824928:C:T	0	125824928	T	C
8	chr8:125826623:G:A	0	125826623	A	G
8	chr8:125826771:G:C	0	125826771	C	G
8	chr8:125829060:A:G	0	125829060	G	A
8	chr8:125830186:T:C	0	125830186	C	T
8	chr8:125830673:A:C	0	125830673	C	A
8	chr8:125830787:T:A	0	125830787	A	T
8	chr8:125831170:G:A	0	125831170	A	G
8	chr8:125831404:T:A	0	125831404	A	T
8	chr8:125831474:G:T	0	125831474	T	G
8	chr8:125831639:T:C	0	125831639	C	T
8	chr8:125833126:G:T	0	125833126	T	G
8	chr8:125833961:A:T	0	125833961	T	A
8	chr8:125834923:GCACT:G	0	125834923	G	GCACT
8	chr8:125835170:A:G	0	125835170	G	A
8	chr8:125837201:T:G	0	125837201	G	T
8	chr8:125837629:A:G	0	125837629	G	A
8	chr8:125837649:TG:T	0	125837649	T	TG
8	chr8:125838477:T:A	0	125838477	A	T
8	chr8:125838639:G:A	0	125838639	A	G
8	chr8:125839224:G:A	0	125839224	A	G
8	chr8:125840538:T:C	0	125840538	C	T
8	chr8:125841020:G:A	0	125841020	A	G
8	chr8:125841160:A:G	0	125841160	G	A
8	chr8:125841319:C:G	0	125841319	G	C
8	chr8:125842151:A:G	0	125842151	G	A
8	chr8:125842156:A:G	0	125842156	G	A
8	chr8:125843154:C:G	0	125843154	G	C
8	chr8:125844093:C:T	0	125844093	T	C
8	chr8:125845220:A:G	0	125845220	G	A
8	chr8:125845729:A:G	0	125845729	G	A
8	chr8:125845747:A:G	0	125845747	G	A
8	chr8:125845794:C:T	0	125845794	T	C
8	chr8:125845853:C:T	0	125845853	T	C
8	chr8:125846139:T:C	0	125846139	C	T
8	chr8:125846142:A:G	0	125846142	G	A
8	chr8:125846436:C:T	0	125846436	T	C
8	chr8:125846857:C:T	0	125846857	T	C
8	chr8:125846860:A:G	0	125846860	G	A
8	chr8:125847108:T:A	0	125847108	A	T
8	chr8:125847153:A:G	0	125847153	G	A
8	chr8:125847218:A:T	0	125847218	T	A
8	chr8:125847297:G:C	0	125847297	C	G
8	chr8:125847352:T:C	0	125847352	C	T
8	chr8:125847967:T:C	0	125847967	C	T
8	chr8:125848101:A:G	0	125848101	G	A
8	chr8:125848156:T:G	0	125848156	G	T
8	chr8:125848377:T:C	0	125848377	C	T
8	chr8:125848570:C:T	0	125848570	T	C
8	chr8:125849016:A:C	0	125849016	C	A
8	chr8:125849877:C:T	0	125849877	T	C
8	chr8:125850230:A:C	0	125850230	C	A
8	chr8:125851226:C:T	0	125851226	T	C
8	chr8:125851406:C:T	0	125851406	T	C
8	chr8:125851995:G:A	0	125851995	A	G
8	chr8:125853629:G:T	0	125853629	T	G
8	chr8:125853866:T:C	0	125853866	C	T
8	chr8:125853913:C:G	0	125853913	G	C
8	chr8:125853929:G:A	0	125853929	A	G
8	chr8:125854940:C:A	0	125854940	A	C
8	chr8:125855123:G:A	0	125855123	A	G
8	chr8:125855219:A:G	0	125855219	G	A
8	chr8:125855261:G:A	0	125855261	A	G
8	chr8:125855409:A:G	0	125855409	G	A
8	chr8:125855635:T:G	0	125855635	G	T
8	chr8:125855986:A:G	0	125855986	G	A
8	chr8:125856321:G:T	0	125856321	T	G
8	chr8:125856501:A:G	0	125856501	G	A
8	chr8:125856521:A:G	0	125856521	G	A
8	chr8:125856596:T:C	0	125856596	C	T
8	chr8:125863246:G:A	0	125863246	A	G
8	chr8:125865061:G:T	0	125865061	T	G
8	chr8:125865859:TA:T	0	125865859	T	TA
8	chr8:125869388:C:T	0	125869388	T	C
8	chr8:125870448:A:T	0	125870448	T	A
8	chr8:125870591:G:A	0	125870591	A	G
8	chr8:125871207:T:C	0	125871207	C	T
8	chr8:125871582:G:A	0	125871582	A	G
8	chr8:125871591:C:G	0	125871591	G	C
8	chr8:125873347:A:C	0	125873347	C	A
8	chr8:125880730:G:A	0	125880730	A	G
8	chr8:125883032:A:G	0	125883032	G	A
8	chr8:125884093:A:C	0	125884093	C	A
8	chr8:125884642:G:A	0	125884642	A	G
8	chr8:125886456:A:G	0	125886456	G	A
8	chr8:125887230:T:G	0	125887230	G	T
8	chr8:125888386:A:C	0	125888386	C	A
8	chr8:125889217:T:C	0	125889217	C	T
8	chr8:125891436:A:G	0	125891436	G	A
8	chr8:125891561:A:G	0	125891561	G	A
8	chr8:125891571:G:T	0	125891571	T	G
8	chr8:125892237:T:A	0	125892237	A	T
8	chr8:125892768:G:A	0	125892768	A	G
8	chr8:125895649:C:A	0	125895649	A	C
8	chr8:125898110:G:A	0	125898110	A	G
8	chr8:125898253:T:C	0	125898253	C	T
8	chr8:125900036:A:G	0	125900036	G	A
8	chr8:125900130:A:G	0	125900130	G	A
8	chr8:125900632:C:T	0	125900632	T	C
8	chr8:125902199:G:A	0	125902199	A	G
8	chr8:125902984:A:C	0	125902984	C	A
8	chr8:125903249:T:A	0	125903249	A	T
8	chr8:125903305:A:G	0	125903305	G	A
8	chr8:125903670:A:G	0	125903670	G	A
8	chr8:125904975:C:A	0	125904975	A	C
8	chr8:125906452:T:G	0	125906452	G	T
8	chr8:125911032:G:C	0	125911032	C	G
8	chr8:125911632:A:G	0	125911632	G	A
8	chr8:125912505:A:G	0	125912505	G	A
8	chr8:125914815:G:A	0	125914815	A	G
8	chr8:125914863:A:T	0	125914863	T	A
8	chr8:125915750:G:C	0	125915750	C	G
8	chr8:125915765:T:A	0	125915765	A	T
8	chr8:125915893:T:C	0	125915893	C	T
8	chr8:125916388:G:A	0	125916388	A	G
8	chr8:125916698:A:G	0	125916698	G	A
8	chr8:125918289:A:G	0	125918289	G	A
8	chr8:125918547:AT:A	0	125918547	A	AT
8	chr8:125919766:A:G	0	125919766	G	A
8	chr8:125923573:T:C	0	125923573	C	T
8	chr8:125923908:T:C	0	125923908	C	T
8	chr8:125926330:T:C	0	125926330	C	T
8	chr8:125926612:C:T	0	125926612	T	C
8	chr8:125929579:T:A	0	125929579	A	T
8	chr8:125931701:C:A	0	125931701	A	C
8	chr8:125932050:G:A	0	125932050	A	G
8	chr8:125934002:C:T	0	125934002	T	C
8	chr8:125934039:A:C	0	125934039	C	A
8	chr8:125934607:T:C	0	125934607	C	T
8	chr8:125934901:C:G	0	125934901	G	C
8	chr8:125936564:G:A	0	125936564	A	G
8	chr8:125936617:G:A	0	125936617	A	G
8	chr8:125936640:T:A	0	125936640	A	T
8	chr8:125936645:C:A	0	125936645	A	C
8	chr8:125936704:T:G	0	125936704	G	T
8	chr8:125936979:A:G	0	125936979	G	A
8	chr8:125937161:G:A	0	125937161	A	G
8	chr8:125937252:G:A	0	125937252	A	G
8	chr8:125937433:A:T	0	125937433	T	A
8	chr8:125937477:G:A	0	125937477	A	G
8	chr8:125937478:C:T	0	125937478	T	C
8	chr8:125938808:T:C	0	125938808	C	T
8	chr8:125939143:A:G	0	125939143	G	A
8	chr8:125940223:T:A	0	125940223	A	T
8	chr8:125940562:A:G	0	125940562	G	A
8	chr8:125941498:A:G	0	125941498	G	A
8	chr8:125941602:G:A	0	125941602	A	G
8	chr8:125944467:G:A	0	125944467	A	G
8	chr8:125945002:A:G	0	125945002	G	A
8	chr8:125946052:G:A	0	125946052	A	G
8	chr8:125947030:G:A	0	125947030	A	G
8	chr8:125947528:C:T	0	125947528	T	C
8	chr8:125948574:A:G	0	125948574	G	A
8	chr8:125948575:T:A	0	125948575	A	T
8	chr8:125949157:C:T	0	125949157	T	C
8	chr8:125949284:G:A	0	125949284	A	G
8	chr8:125950362:T:C	0	125950362	C	T
8	chr8:125950474:T:A	0	125950474	A	T
8	chr8:125950668:C:A	0	125950668	A	C
8	chr8:125952565:C:T	0	125952565	T	C
8	chr8:125952793:T:C	0	125952793	C	T
8	chr8:125952893:G:A	0	125952893	A	G
8	chr8:125953570:T:C	0	125953570	C	T
8	chr8:125953914:A:G	0	125953914	G	A
8	chr8:125954154:T:C	0	125954154	C	T
8	chr8:125954155:G:A	0	125954155	A	G
8	chr8:125955214:G:A	0	125955214	A	G
8	chr8:125955909:C:T	0	125955909	T	C
8	chr8:125956043:A:C	0	125956043	C	A
8	chr8:125956269:G:T	0	125956269	T	G
8	chr8:125956757:C:A	0	125956757	A	C
8	chr8:125957229:C:T	0	125957229	T	C
8	chr8:125957520:T:C	0	125957520	C	T
8	chr8:125957789:G:A	0	125957789	A	G
8	chr8:125957896:A:G	0	125957896	G	A
8	chr8:125958128:G:A	0	125958128	A	G
8	chr8:125958605:G:T	0	125958605	T	G
8	chr8:125958615:T:C	0	125958615	C	T
8	chr8:125959041:C:A	0	125959041	A	C
8	chr8:125959184:AG:A	0	125959184	A	AG
8	chr8:125959984:A:G	0	125959984	G	A
8	chr8:125960681:T:A	0	125960681	A	T
8	chr8:125962523:G:T	0	125962523	T	G
8	chr8:125962968:A:G	0	125962968	G	A
8	chr8:125962976:A:G	0	125962976	G	A
8	chr8:125963158:T:C	0	125963158	C	T
8	chr8:125963488:T:C	0	125963488	C	T
8	chr8:125963688:A:G	0	125963688	G	A
8	chr8:125964577:T:C	0	125964577	C	T
8	chr8:125966119:A:G	0	125966119	G	A
8	chr8:125967716:C:T	0	125967716	T	C
8	chr8:125968493:G:A	0	125968493	A	G
8	chr8:125968657:A:G	0	125968657	G	A
8	chr8:125969207:A:G	0	125969207	G	A
8	chr8:125969970:T:G	0	125969970	G	T
8	chr8:125970520:A:G	0	125970520	G	A
8	chr8:125971378:G:A	0	125971378	A	G
8	chr8:125971397:T:G	0	125971397	G	T
8	chr8:125971709:G:T	0	125971709	T	G
8	chr8:125972420:T:C	0	125972420	C	T
8	chr8:125972726:G:T	0	125972726	T	G
8	chr8:125977271:G:C	0	125977271	C	G
8	chr8:125978638:C:T	0	125978638	T	C
8	chr8:125978808:C:G	0	125978808	G	C
8	chr8:125980068:T:C	0	125980068	C	T
8	chr8:125981541:G:A	0	125981541	A	G
8	chr8:125982168:A:G	0	125982168	G	A
8	chr8:125983265:C:T	0	125983265	T	C
8	chr8:125983663:G:A	0	125983663	A	G
8	chr8:125984194:T:G	0	125984194	G	T
8	chr8:125984497:T:C	0	125984497	C	T
8	chr8:125985456:A:G	0	125985456	G	A
8	chr8:125985731:T:C	0	125985731	C	T
8	chr8:125986680:A:G	0	125986680	G	A
```
