## Supplementary material for "Characterization of shared and ancestry-specific signals driving complex traits using multi-ancestry fine-mapping": mesusieoutput

```
                 eur          afr      eur_afr
   [1,] 3.124672e-04 3.058646e-05 4.231047e-05
   [2,] 8.321576e-05 6.706028e-05 2.537470e-05
   [3,] 8.591146e-03 3.015863e-05 1.006579e-03
   [4,] 2.781490e-04 3.025771e-05 3.685032e-05
   [5,] 2.470176e-04 3.026206e-05 3.297919e-05
   [6,] 2.726302e-04 3.026040e-05 3.631864e-05
   [7,] 8.060638e-05 6.595667e-05 2.415943e-05
   [8,] 8.279501e-05 6.714608e-05 2.527755e-05
   [9,] 2.688699e-04 3.026040e-05 3.581874e-05
  [10,] 3.221623e-04 3.024916e-05 4.229838e-05
  [11,] 8.119547e-05 6.373583e-05 2.350221e-05
  [12,] 2.431053e-04 3.021301e-05 3.052677e-05
  [13,] 3.032918e-04 3.020515e-05 3.769691e-05
  [14,] 7.573050e-05 6.296366e-05 2.163731e-05
  [15,] 2.043944e-04 3.020497e-05 2.546526e-05
  [16,] 5.389601e-03 3.018063e-05 6.465124e-04
  [17,] 2.283677e-04 3.021164e-05 2.861035e-05
  [18,] 1.796481e-04 3.020148e-05 2.228199e-05
  [19,] 2.100698e-04 3.019753e-05 2.591077e-05
  [20,] 1.665769e-04 3.019185e-05 2.038350e-05
  [21,] 7.633164e-05 5.414338e-05 1.869050e-05
  [22,] 7.627199e-05 3.926103e-05 1.334916e-05
  [23,] 2.846295e-04 3.644012e-05 4.623061e-05
  [24,] 2.713065e-04 3.988864e-05 4.864565e-05
  [25,] 2.528419e-04 3.929948e-05 4.462268e-05
  [26,] 2.744371e-04 3.047775e-05 3.690744e-05
  [27,] 8.846273e-05 7.569147e-05 2.933762e-05
  [28,] 2.158688e-04 3.887883e-05 3.764471e-05
  [29,] 2.200390e-04 3.023039e-05 2.852758e-05
  [30,] 6.544437e-05 4.247709e-05 1.247417e-05
  [31,] 4.967669e-03 3.010590e-05 5.546947e-04
  [32,] 2.439932e-04 3.022244e-05 3.127390e-05
  [33,] 3.154750e-04 3.022663e-05 4.062696e-05
  [34,] 5.521403e-05 8.342566e-05 2.043239e-05
  [35,] 1.101748e-03 3.010941e-05 1.213368e-04
  [36,] 5.631775e-03 3.012657e-05 6.460090e-04
  [37,] 7.200294e-03 3.012658e-05 8.251588e-04
  [38,] 2.143154e-04 3.894231e-05 3.741131e-05
  [39,] 6.794915e-05 4.245085e-05 1.294147e-05
  [40,] 5.999361e-05 8.012890e-05 2.131675e-05
  [41,] 4.405504e-03 3.013861e-05 5.127893e-04
  [42,] 1.048427e-03 3.860385e-05 1.814952e-04
  [43,] 1.933079e-04 3.107433e-05 2.650961e-05
  [44,] 2.599389e-04 3.066595e-05 3.515336e-05
  [45,] 1.807891e-04 3.929840e-05 3.185265e-05
  [46,] 4.571403e-03 3.013841e-05 5.317885e-04
  [47,] 2.255982e-04 3.937937e-05 3.985532e-05
  [48,] 2.239135e-04 3.024439e-05 2.955719e-05
  [49,] 2.330509e-04 3.024806e-05 3.092169e-05
  [50,] 5.963797e-03 3.011278e-05 6.687411e-04
  [51,] 2.330509e-04 3.022853e-05 3.008334e-05
  [52,] 2.624198e-04 3.023889e-05 3.435440e-05
  [53,] 1.588840e-04 3.908044e-05 2.778137e-05
  [54,] 2.912874e-03 3.013371e-05 3.360598e-04
  [55,] 5.861686e-04 3.239945e-05 8.332100e-05
  [56,] 1.822832e-04 4.191507e-05 3.419891e-05
  [57,] 1.819727e-04 4.191507e-05 3.414077e-05
  [58,] 4.926418e-03 3.017435e-05 5.997883e-04
  [59,] 1.888578e-04 4.204764e-05 3.555488e-05
  [60,] 1.924232e-04 4.231805e-05 3.649065e-05
  [61,] 3.806615e-03 3.023753e-05 5.011904e-04
  [62,] 4.848768e-04 4.008889e-05 8.586751e-05
  [63,] 8.607537e-04 4.893467e-05 1.840058e-04
  [64,] 5.778969e-04 3.021802e-05 7.422273e-05
  [65,] 4.858995e-05 6.998840e-05 1.516278e-05
  [66,] 3.388738e-04 3.465826e-05 5.153184e-05
  [67,] 3.440844e-04 3.230668e-05 4.893400e-05
  [68,] 4.159766e-04 3.485110e-05 6.362017e-05
  [69,] 9.665441e-03 3.372258e-05 1.426820e-03
  [70,] 1.035361e-04 3.025455e-05 1.747184e-05
  [71,] 1.441787e-04 3.025794e-05 2.589359e-05
  [72,] 1.222495e-04 3.024499e-05 1.815072e-05
  [73,] 1.257822e-04 3.024495e-05 1.858716e-05
  [74,] 1.945044e-04 3.847770e-05 4.007302e-05
  [75,] 2.715622e-04 3.548843e-05 5.091862e-05
  [76,] 7.090495e-05 4.962098e-05 1.575638e-05
  [77,] 1.376541e-04 3.554932e-05 2.164270e-05
  [78,] 1.301537e-04 3.879649e-05 2.277352e-05
  [79,] 4.617146e-05 6.926869e-05 1.428252e-05
  [80,] 4.512028e-05 6.845848e-05 1.379158e-05
  [81,] 7.095702e-05 6.636075e-05 2.086261e-05
  [82,] 6.358535e-05 7.339841e-05 2.054522e-05
  [83,] 5.331107e-05 3.577673e-05 8.510726e-06
  [84,] 3.425541e-05 3.025278e-05 4.543112e-06
  [85,] 7.313606e-05 7.055593e-05 2.272767e-05
  [86,] 3.614364e-05 3.021282e-05 4.562623e-06
  [87,] 6.474679e-05 7.030787e-05 2.008217e-05
  [88,] 6.282344e-05 7.010179e-05 1.943765e-05
  [89,] 3.583691e-05 3.021191e-05 4.506878e-06
  [90,] 3.667307e-05 3.030136e-05 4.976403e-06
  [91,] 2.896880e-05 3.024334e-05 3.809095e-06
  [92,] 7.573509e-05 6.507793e-05 2.196283e-05
  [93,] 5.696064e-05 6.235635e-05 1.586613e-05
  [94,] 5.339785e-05 3.547479e-05 8.446893e-06
  [95,] 3.540580e-05 3.021153e-05 4.464204e-06
  [96,] 3.553682e-05 3.019956e-05 4.401459e-06
  [97,] 5.997361e-05 6.641050e-05 1.765833e-05
  [98,] 7.733607e-05 6.501573e-05 2.242798e-05
  [99,] 8.483496e-05 3.019616e-05 1.245937e-05
 [100,] 3.243623e-05 3.024105e-05 4.234451e-06
 [101,] 5.910553e-05 3.851730e-05 1.016617e-05
 [102,] 4.076328e-05 3.452563e-05 6.312075e-06
 [103,] 3.769337e-05 3.051679e-05 5.149466e-06
 [104,] 7.045554e-05 4.922478e-05 1.563578e-05
 [105,] 5.655088e-05 5.840498e-05 1.473964e-05
 [106,] 3.328971e-05 7.814761e-05 1.151344e-05
 [107,] 3.249476e-05 7.258784e-05 1.044961e-05
 [108,] 3.329125e-05 6.873959e-05 1.013910e-05
 [109,] 3.176621e-05 7.201549e-05 1.014012e-05
 [110,] 2.759805e-05 5.613209e-05 6.902195e-06
 [111,] 2.712218e-05 5.862220e-05 7.086391e-06
 [112,] 2.819362e-05 7.456924e-05 9.342402e-06
 [113,] 3.863355e-05 6.724259e-05 1.169900e-05
 [114,] 3.179452e-05 5.691900e-05 8.039684e-06
 [115,] 2.787018e-05 7.707613e-05 9.542103e-06
 [116,] 2.852307e-05 5.857526e-05 7.483032e-06
 [117,] 2.664957e-05 6.336683e-05 7.522446e-06
 [118,] 2.777501e-05 5.137971e-05 6.396268e-06
 [119,] 2.589916e-05 6.728565e-05 7.769421e-06
 [120,] 2.587296e-05 6.507915e-05 7.508696e-06
 [121,] 2.566366e-05 6.976548e-05 7.988293e-06
 [122,] 7.508760e-05 3.728950e-05 1.262435e-05
 [123,] 8.192943e-05 3.575012e-05 1.321502e-05
 [124,] 2.623380e-05 5.563858e-05 6.526715e-06
 [125,] 2.633084e-05 5.476891e-05 6.451808e-06
 [126,] 3.052115e-05 5.142207e-05 7.033892e-06
 [127,] 3.109645e-05 4.463128e-05 6.230127e-06
 [128,] 4.755809e-05 4.029926e-05 8.545536e-06
 [129,] 4.783058e-05 3.918573e-05 8.354331e-06
 [130,] 4.798602e-05 3.931818e-05 8.408091e-06
 [131,] 4.733427e-05 4.016005e-05 8.479406e-06
 [132,] 2.998100e-05 5.143053e-05 6.901723e-06
 [133,] 4.792391e-05 3.725822e-05 7.957892e-06
 [134,] 4.796671e-05 4.036518e-05 8.626578e-06
 [135,] 6.828966e-05 6.574161e-05 2.007176e-05
 [136,] 4.682527e-05 4.206146e-05 8.795274e-06
 [137,] 4.810005e-05 3.833169e-05 8.214928e-06
 [138,] 4.814616e-05 4.305122e-05 9.231320e-06
 [139,] 4.761418e-05 4.257693e-05 9.033411e-06
 [140,] 4.805478e-05 4.288160e-05 9.178590e-06
 [141,] 3.022921e-05 5.211107e-05 7.039755e-06
 [142,] 4.701289e-05 4.917933e-05 1.031046e-05
 [143,] 4.711527e-05 4.957026e-05 1.041248e-05
 [144,] 4.777830e-05 4.281280e-05 9.112682e-06
 [145,] 4.782141e-05 4.289602e-05 9.138114e-06
 [146,] 4.698930e-05 4.968507e-05 1.041177e-05
 [147,] 4.747080e-05 4.338566e-05 9.180799e-06
 [148,] 2.903519e-05 5.052131e-05 6.581656e-06
 [149,] 3.033880e-05 5.209908e-05 7.065372e-06
 [150,] 3.033880e-05 5.209342e-05 7.064524e-06
 [151,] 4.717596e-05 4.633569e-05 9.742941e-06
 [152,] 4.720938e-05 4.767251e-05 1.002997e-05
 [153,] 3.053297e-05 5.208786e-05 7.108973e-06
 [154,] 4.805041e-05 4.174796e-05 8.934480e-06
 [155,] 3.071406e-05 5.207185e-05 7.148755e-06
 [156,] 4.730088e-05 4.805143e-05 1.013009e-05
 [157,] 2.879743e-05 5.222909e-05 6.748018e-06
 [158,] 4.841956e-05 4.708025e-05 1.014522e-05
 [159,] 2.879743e-05 5.222909e-05 6.748018e-06
 [160,] 4.914193e-05 4.159716e-05 9.096306e-06
 [161,] 3.053297e-05 5.203833e-05 7.101392e-06
 [162,] 3.023758e-05 5.201016e-05 7.028243e-06
 [163,] 2.925917e-05 4.956644e-05 6.507498e-06
 [164,] 4.673281e-05 4.688381e-05 9.774886e-06
 [165,] 4.673281e-05 4.688381e-05 9.774886e-06
 [166,] 2.972577e-05 5.205034e-05 6.915191e-06
 [167,] 4.782176e-05 4.438745e-05 9.455026e-06
 [168,] 4.711216e-05 4.438745e-05 9.325053e-06
 [169,] 2.559893e-05 5.716538e-05 6.542466e-06
 [170,] 4.679404e-05 4.825529e-05 1.007187e-05
 [171,] 4.754762e-05 4.365269e-05 9.247192e-06
 [172,] 2.975765e-05 5.273634e-05 7.013779e-06
 [173,] 3.011890e-05 5.270383e-05 7.094040e-06
 [174,] 2.975765e-05 5.267818e-05 7.004859e-06
 [175,] 4.894995e-05 4.175592e-05 9.093583e-06
 [176,] 4.711504e-05 4.590689e-05 9.639135e-06
 [177,] 4.740402e-05 4.534627e-05 9.574207e-06
 [178,] 4.844191e-05 3.863032e-05 8.331647e-06
 [179,] 2.829019e-05 3.800747e-05 4.819668e-06
 [180,] 2.814730e-05 3.998909e-05 5.045690e-06
 [181,] 2.944230e-05 5.310549e-05 6.978243e-06
 [182,] 4.889404e-05 3.702878e-05 8.060260e-06
 [183,] 2.800842e-05 4.085157e-05 5.128994e-06
 [184,] 3.118696e-05 5.269223e-05 7.341468e-06
 [185,] 3.226097e-05 5.257108e-05 7.580571e-06
 [186,] 3.096706e-05 5.269178e-05 7.289555e-06
 [187,] 2.800842e-05 4.259117e-05 5.347933e-06
 [188,] 3.184825e-05 4.755716e-05 6.781708e-06
 [189,] 3.139189e-05 4.761880e-05 6.692671e-06
 [190,] 2.840233e-05 4.046832e-05 5.153210e-06
 [191,] 3.139189e-05 4.728252e-05 6.644618e-06
 [192,] 2.593091e-05 4.850244e-05 5.625065e-06
 [193,] 3.046497e-05 5.269815e-05 7.172895e-06
 [194,] 3.046497e-05 5.268446e-05 7.172525e-06
 [195,] 4.995111e-05 3.795960e-05 8.434457e-06
 [196,] 3.046497e-05 5.274146e-05 7.181512e-06
 [197,] 4.973996e-05 3.954136e-05 8.747451e-06
 [198,] 4.966266e-05 4.008282e-05 8.853336e-06
 [199,] 2.530798e-05 5.200855e-05 5.882711e-06
 [200,] 5.102675e-05 3.853933e-05 8.742735e-06
 [201,] 2.849853e-05 4.764230e-05 6.077741e-06
 [202,] 2.942499e-05 4.853196e-05 6.393979e-06
 [203,] 3.594446e-05 5.393612e-05 8.643146e-06
 [204,] 3.532918e-05 5.388896e-05 8.488788e-06
 [205,] 3.564804e-05 5.376404e-05 8.545043e-06
 [206,] 3.752438e-05 5.446196e-05 9.162033e-06
 [207,] 5.563341e-05 6.096581e-05 1.519708e-05
 [208,] 2.557008e-05 5.111513e-05 5.839390e-06
 [209,] 2.601831e-05 5.190842e-05 6.032844e-06
 [210,] 4.827949e-05 7.112310e-05 1.526982e-05
 [211,] 2.695729e-05 5.665217e-05 6.834719e-06
 [212,] 4.848195e-05 7.323783e-05 1.578420e-05
 [213,] 2.619013e-05 5.189520e-05 6.074213e-06
 [214,] 4.843005e-05 7.622591e-05 1.641026e-05
 [215,] 4.848195e-05 7.681074e-05 1.655232e-05
 [216,] 3.403134e-05 8.526479e-05 1.290354e-05
 [217,] 2.562456e-05 5.116837e-05 5.856721e-06
 [218,] 3.408521e-05 8.126834e-05 1.232096e-05
 [219,] 2.588653e-05 6.604410e-05 7.634924e-06
 [220,] 3.819431e-05 6.221599e-05 1.054950e-05
 [221,] 3.431795e-05 8.010876e-05 1.216676e-05
 [222,] 2.559356e-05 5.264517e-05 6.018065e-06
 [223,] 2.586103e-05 5.180494e-05 5.989477e-06
 [224,] 2.586103e-05 5.145967e-05 5.949226e-06
 [225,] 3.414109e-05 8.159776e-05 1.238884e-05
 [226,] 3.336302e-05 8.027727e-05 1.194488e-05
 [227,] 2.590322e-05 5.746544e-05 6.647547e-06
 [228,] 2.582964e-05 5.038911e-05 5.816835e-06
 [229,] 2.556855e-05 5.356324e-05 6.118558e-06
 [230,] 2.556767e-05 5.334760e-05 6.093165e-06
 [231,] 2.559142e-05 5.086099e-05 5.813581e-06
 [232,] 4.868022e-05 9.043751e-05 1.955892e-05
 [233,] 2.560491e-05 5.055836e-05 5.781647e-06
 [234,] 4.842656e-05 8.970838e-05 1.930835e-05
 [235,] 3.895899e-05 5.138968e-05 9.011923e-06
 [236,] 6.122899e-04 3.019695e-05 1.583610e-04
 [237,] 5.868862e-05 3.017438e-05 6.935354e-06
 [238,] 5.868862e-05 3.017017e-05 6.906254e-06
 [239,] 6.008157e-05 3.016606e-05 7.041543e-06
 [240,] 6.519006e-05 3.017496e-05 7.710014e-06
 [241,] 6.278521e-04 3.017272e-05 1.617920e-04
 [242,] 9.309154e-05 1.470582e-04 5.841602e-05
 [243,] 6.370637e-04 3.020307e-05 1.650262e-04
 [244,] 5.516771e-05 3.019336e-05 6.660200e-06
 [245,] 4.724088e-04 3.025234e-05 1.265624e-04
 [246,] 5.644820e-05 3.019269e-05 6.811948e-06
 [247,] 5.408393e-04 3.021326e-05 1.381137e-04
 [248,] 4.693900e-04 3.025210e-05 1.183678e-04
 [249,] 5.025270e-04 3.023939e-05 1.302500e-04
 [250,] 5.150383e-05 3.020088e-05 6.276200e-06
 [251,] 4.280110e-05 3.015777e-05 5.012805e-06
 [252,] 2.923334e-05 4.186530e-05 5.486522e-06
 [253,] 7.549382e-05 3.369042e-05 1.274781e-05
 [254,] 1.705395e-04 3.025292e-05 3.422927e-05
 [255,] 8.530797e-05 3.025761e-05 1.529900e-05
 [256,] 8.973058e-05 3.023710e-05 1.596762e-05
 [257,] 5.730159e-05 3.341561e-05 9.156601e-06
 [258,] 4.508961e-05 3.023624e-05 6.310591e-06
 [259,] 4.229696e-05 3.024152e-05 5.539961e-06
 [260,] 4.661407e-05 3.025322e-05 6.635711e-06
 [261,] 5.061600e-05 3.029294e-05 7.443278e-06
 [262,] 5.819325e-05 3.026534e-05 8.966766e-06
 [263,] 5.697447e-05 3.275366e-05 8.892311e-06
 [264,] 6.194089e-05 3.025667e-05 9.795618e-06
 [265,] 6.132779e-05 3.024308e-05 9.436063e-06
 [266,] 6.364871e-05 3.025759e-05 1.013829e-05
 [267,] 5.841722e-05 3.044527e-05 9.036217e-06
 [268,] 6.300832e-05 3.024397e-05 9.761884e-06
 [269,] 7.019856e-05 3.025747e-05 1.152154e-05
 [270,] 3.822951e-05 4.513841e-05 7.677096e-06
 [271,] 1.452648e-04 5.994216e-05 3.814622e-05
 [272,] 1.618506e-04 3.464865e-05 2.908755e-05
 [273,] 3.779383e-05 4.425853e-05 7.444619e-06
 [274,] 3.488496e-05 6.021713e-05 9.421057e-06
 [275,] 5.312590e-05 5.588748e-05 1.326988e-05
 [276,] 3.576164e-05 8.511839e-05 1.363393e-05
 [277,] 3.185403e-05 4.939018e-05 7.036682e-06
 [278,] 4.122892e-05 4.296815e-05 7.917203e-06
 [279,] 5.024701e-05 4.624431e-05 1.035629e-05
 [280,] 6.621555e-05 3.726075e-05 1.099461e-05
 [281,] 5.005970e-05 4.409342e-05 9.843080e-06
 [282,] 4.152065e-05 3.681529e-05 6.833628e-06
 [283,] 4.013983e-05 4.134109e-05 7.403413e-06
 [284,] 4.102993e-05 3.413030e-05 6.257311e-06
 [285,] 1.140330e-04 3.447360e-05 1.751340e-05
 [286,] 3.880078e-05 8.593938e-05 1.481172e-05
 [287,] 1.624504e-04 3.623115e-05 2.607685e-05
 [288,] 6.173639e-05 3.226554e-05 8.881452e-06
 [289,] 3.764077e-05 8.819486e-05 1.484391e-05
 [290,] 1.589720e-04 3.617084e-05 2.547567e-05
 [291,] 3.463614e-05 5.904445e-05 9.083636e-06
 [292,] 5.966857e-05 5.797933e-05 1.543782e-05
 [293,] 5.914972e-05 3.212369e-05 8.471443e-06
 [294,] 5.744810e-05 3.282772e-05 8.401237e-06
 [295,] 3.860587e-05 6.618088e-05 1.140247e-05
 [296,] 1.589086e-04 3.556971e-05 2.506317e-05
 [297,] 1.589086e-04 3.557869e-05 2.506888e-05
 [298,] 1.013724e-04 3.751500e-05 1.682377e-05
 [299,] 3.444015e-05 6.975196e-05 1.066519e-05
 [300,] 1.366524e-04 3.753218e-05 2.264375e-05
 [301,] 5.828547e-05 3.274830e-05 8.492636e-06
 [302,] 5.390644e-05 5.735552e-05 1.378271e-05
 [303,] 5.752182e-05 3.312734e-05 8.475833e-06
 [304,] 5.572371e-05 5.752236e-05 1.429321e-05
 [305,] 5.716272e-05 3.348499e-05 8.511486e-06
 [306,] 5.467165e-05 5.797924e-05 1.415424e-05
 [307,] 5.866889e-05 3.264912e-05 8.522339e-06
 [308,] 5.828524e-05 3.251714e-05 8.433812e-06
 [309,] 5.492963e-05 5.763350e-05 1.412210e-05
 [310,] 6.891280e-05 3.174863e-05 9.743007e-06
 [311,] 4.296577e-05 7.518156e-05 1.428298e-05
 [312,] 1.204451e-04 6.679232e-05 3.621425e-05
 [313,] 6.251606e-05 3.174863e-05 8.841247e-06
 [314,] 5.095399e-05 5.854282e-05 1.331451e-05
 [315,] 1.338546e-04 3.517569e-05 2.087456e-05
 [316,] 5.122985e-05 5.847998e-05 1.337829e-05
 [317,] 3.846640e-05 7.147823e-05 1.226360e-05
 [318,] 1.319780e-04 3.500516e-05 2.049129e-05
 [319,] 5.095664e-05 5.863054e-05 1.333619e-05
 [320,] 9.254039e-05 3.226623e-05 1.327723e-05
 [321,] 3.719172e-05 1.144384e-04 1.902250e-05
 [322,] 9.145526e-05 3.230900e-05 1.313833e-05
 [323,] 9.063434e-05 3.252314e-05 1.310207e-05
 [324,] 8.982463e-05 3.259882e-05 1.301397e-05
 [325,] 6.268638e-05 1.015252e-04 2.796367e-05
 [326,] 1.360910e-04 3.541255e-05 2.135386e-05
 [327,] 9.088090e-05 3.259726e-05 1.316589e-05
 [328,] 1.371481e-04 3.541255e-05 2.151907e-05
 [329,] 4.753383e-05 8.344845e-05 1.750617e-05
 [330,] 5.095664e-05 5.868924e-05 1.334977e-05
 [331,] 5.095664e-05 5.876306e-05 1.336504e-05
 [332,] 5.095664e-05 5.878274e-05 1.337126e-05
 [333,] 8.971295e-05 3.255020e-05 1.298156e-05
 [334,] 5.095664e-05 5.882299e-05 1.338237e-05
 [335,] 9.121514e-05 3.286268e-05 1.332249e-05
 [336,] 4.959354e-05 8.111160e-05 1.774737e-05
 [337,] 9.335582e-05 3.255020e-05 1.350698e-05
 [338,] 5.075794e-05 5.884174e-05 1.333321e-05
 [339,] 5.082058e-05 5.869148e-05 1.331877e-05
 [340,] 5.117005e-05 5.903014e-05 1.348416e-05
 [341,] 1.262343e-04 3.544196e-05 1.983260e-05
 [342,] 5.129260e-05 5.900491e-05 1.351309e-05
 [343,] 8.168563e-05 3.206977e-05 1.165973e-05
 [344,] 8.387926e-05 3.218364e-05 1.201165e-05
 [345,] 8.663672e-05 3.261238e-05 1.256507e-05
 [346,] 4.525940e-05 7.128181e-05 1.425987e-05
 [347,] 9.767687e-05 6.601014e-05 2.882698e-05
 [348,] 4.410074e-05 6.784873e-05 1.323385e-05
 [349,] 8.581157e-05 3.221063e-05 1.229699e-05
 [350,] 4.493132e-05 6.503859e-05 1.304213e-05
 [351,] 3.750548e-05 8.637009e-05 1.450340e-05
 [352,] 8.148426e-05 3.225397e-05 1.169340e-05
 [353,] 9.037747e-05 3.185237e-05 1.281595e-05
 [354,] 4.410074e-05 5.149709e-05 1.006116e-05
 [355,] 9.222843e-05 3.139252e-05 1.290369e-05
 [356,] 3.316090e-05 6.043343e-05 8.999760e-06
 [357,] 9.254039e-05 3.136763e-05 1.293303e-05
 [358,] 9.170493e-05 3.138395e-05 1.282243e-05
 [359,] 1.175923e-04 3.689635e-05 1.918893e-05
 [360,] 9.495667e-05 3.163663e-05 1.338099e-05
 [361,] 1.168404e-04 3.700431e-05 1.911986e-05
 [362,] 9.561488e-05 3.161008e-05 1.345893e-05
 [363,] 9.668572e-05 3.165598e-05 1.363158e-05
 [364,] 1.032909e-04 3.195217e-05 1.469315e-05
 [365,] 3.993694e-05 4.627084e-05 8.200772e-06
 [366,] 9.855254e-05 3.181385e-05 1.396633e-05
 [367,] 9.630388e-05 3.243850e-05 1.395116e-05
 [368,] 5.287535e-05 6.560830e-05 1.555496e-05
 [369,] 6.230685e-05 3.877726e-05 1.072942e-05
 [370,] 3.594965e-05 4.754194e-05 7.592330e-06
 [371,] 3.664222e-05 6.198952e-05 1.017560e-05
 [372,] 4.198598e-05 3.532463e-05 6.602071e-06
 [373,] 6.012801e-05 8.849360e-05 2.423964e-05
 [374,] 9.318589e-05 3.022734e-05 1.203858e-05
 [375,] 9.278957e-05 3.245098e-05 1.351450e-05
 [376,] 4.925221e-05 3.011930e-05 5.723607e-06
 [377,] 6.857599e-05 3.012792e-05 7.892714e-06
 [378,] 6.857599e-05 3.012806e-05 7.889446e-06
 [379,] 3.568373e-05 8.118501e-05 1.282313e-05
 [380,] 7.041919e-05 3.012792e-05 8.158075e-06
 [381,] 7.818075e-05 3.014068e-05 9.545444e-06
 [382,] 1.160658e-04 3.017814e-05 1.515359e-05
 [383,] 6.796452e-05 3.012951e-05 7.763789e-06
 [384,] 6.773384e-05 3.012896e-05 7.766667e-06
 [385,] 4.767535e-05 6.999442e-05 1.501840e-05
 [386,] 7.094638e-05 3.013696e-05 8.111896e-06
 [387,] 4.855009e-05 7.390768e-05 1.619858e-05
 [388,] 7.317862e-05 3.014558e-05 8.589235e-06
 [389,] 4.688606e-05 7.290121e-05 1.541231e-05
 [390,] 7.366832e-05 3.014755e-05 8.646994e-06
 [391,] 7.691759e-05 3.014443e-05 8.848805e-06
 [392,] 7.540259e-05 3.013944e-05 8.676101e-06
 [393,] 7.540259e-05 3.014545e-05 8.651620e-06
 [394,] 7.745244e-05 3.014672e-05 8.926276e-06
 [395,] 7.691759e-05 3.014864e-05 8.849890e-06
 [396,] 4.547008e-05 7.742558e-05 1.587952e-05
 [397,] 7.899102e-05 3.014672e-05 9.355222e-06
 [398,] 7.638917e-05 3.014672e-05 8.790196e-06
 [399,] 6.211979e-05 6.768697e-05 1.870559e-05
 [400,] 7.379396e-05 3.016711e-05 8.459170e-06
 [401,] 7.540259e-05 3.014407e-05 8.696002e-06
 [402,] 7.006645e-05 3.016739e-05 8.969777e-06
 [403,] 7.567694e-05 3.017442e-05 9.875501e-06
 [404,] 7.614447e-05 3.017592e-05 9.964050e-06
 [405,] 4.357028e-05 7.334047e-05 1.436431e-05
 [406,] 6.796834e-05 4.149817e-05 1.273649e-05
 [407,] 5.801941e-05 3.011737e-05 6.958483e-06
 [408,] 6.670210e-05 4.172235e-05 1.256530e-05
 [409,] 6.311616e-05 4.121151e-05 1.173668e-05
 [410,] 4.410785e-05 7.114909e-05 1.410333e-05
 [411,] 4.356061e-05 7.324930e-05 1.434476e-05
 [412,] 4.356061e-05 7.324930e-05 1.434476e-05
 [413,] 4.369436e-05 7.327455e-05 1.439508e-05
 [414,] 7.567694e-05 4.452234e-05 1.524025e-05
 [415,] 5.958069e-05 3.996346e-05 1.073454e-05
 [416,] 7.486512e-05 4.191647e-05 1.418354e-05
 [417,] 4.410785e-05 7.176501e-05 1.422795e-05
 [418,] 6.842072e-05 3.013257e-05 8.199652e-06
 [419,] 6.876336e-05 4.251625e-05 1.320636e-05
 [420,] 6.842072e-05 3.013948e-05 8.293023e-06
 [421,] 4.439388e-05 7.368925e-05 1.471605e-05
 [422,] 4.410785e-05 7.368925e-05 1.461875e-05
 [423,] 7.509892e-05 4.378545e-05 1.486988e-05
 [424,] 3.249345e-05 3.653631e-05 5.297147e-06
 [425,] 7.222448e-05 4.519475e-05 1.476085e-05
 [426,] 7.409183e-05 4.370375e-05 1.464108e-05
 [427,] 7.459234e-05 4.403694e-05 1.485444e-05
 [428,] 7.409183e-05 4.378545e-05 1.466874e-05
 [429,] 7.409183e-05 4.353666e-05 1.458451e-05
 [430,] 7.561165e-05 4.329056e-05 1.480124e-05
 [431,] 7.409183e-05 4.329056e-05 1.450119e-05
 [432,] 6.601424e-05 3.015177e-05 8.156992e-06
 [433,] 7.409183e-05 4.275657e-05 1.432040e-05
 [434,] 6.757534e-05 3.015441e-05 8.386338e-06
 [435,] 7.561165e-05 4.353666e-05 1.488630e-05
 [436,] 6.682982e-05 4.543234e-05 1.372055e-05
 [437,] 7.359731e-05 4.353666e-05 1.448632e-05
 [438,] 7.359731e-05 4.353666e-05 1.448632e-05
 [439,] 7.310869e-05 4.378545e-05 1.447239e-05
 [440,] 7.310869e-05 4.378545e-05 1.447239e-05
 [441,] 4.398967e-05 7.000218e-05 1.383117e-05
 [442,] 4.062769e-05 6.084975e-05 1.094945e-05
 [443,] 3.963843e-05 6.280493e-05 1.102809e-05
 [444,] 3.963843e-05 6.297128e-05 1.105701e-05
 [445,] 3.989443e-05 6.265449e-05 1.107147e-05
 [446,] 4.043966e-05 6.084975e-05 1.089978e-05
 [447,] 4.043966e-05 6.032825e-05 1.080733e-05
 [448,] 4.003209e-05 6.060853e-05 1.074976e-05
 [449,] 4.003209e-05 6.076389e-05 1.077703e-05
 [450,] 4.043966e-05 6.060853e-05 1.085700e-05
 [451,] 4.023412e-05 6.076389e-05 1.083032e-05
 [452,] 4.043966e-05 6.076389e-05 1.088454e-05
 [453,] 4.583824e-05 1.548742e-04 3.230504e-05
 [454,] 4.023412e-05 6.104854e-05 1.088052e-05
 [455,] 6.660693e-05 3.013885e-05 8.066384e-06
 [456,] 6.792478e-05 4.421350e-05 1.356975e-05
 [457,] 4.166827e-05 6.738952e-05 1.241632e-05
 [458,] 4.734394e-05 8.998794e-05 1.885274e-05
 [459,] 6.660693e-05 3.013603e-05 8.029417e-06
 [460,] 6.565891e-05 4.422659e-05 1.311665e-05
 [461,] 2.707365e-05 4.494495e-05 5.427035e-06
 [462,] 3.757664e-05 3.026066e-05 4.923758e-06
 [463,] 2.691650e-05 4.367616e-05 5.244385e-06
 [464,] 2.718582e-05 4.457557e-05 5.404243e-06
 [465,] 2.732996e-05 4.338654e-05 5.287583e-06
 [466,] 3.029567e-05 3.027018e-05 4.074091e-06
 [467,] 8.981641e-05 8.634980e-05 3.557625e-05
 [468,] 2.718582e-05 4.308756e-05 5.224196e-06
 [469,] 2.690246e-05 4.228148e-05 5.074665e-06
 [470,] 4.372770e-05 6.909276e-05 1.356509e-05
 [471,] 8.919036e-05 8.589932e-05 3.513537e-05
 [472,] 3.925676e-05 3.025081e-05 5.131038e-06
 [473,] 4.419773e-05 7.350370e-05 1.461361e-05
 [474,] 8.973238e-05 4.401283e-05 1.787431e-05
 [475,] 3.815885e-05 3.024568e-05 4.991981e-06
 [476,] 4.937363e-05 3.682460e-05 8.178083e-06
 [477,] 4.358568e-05 6.953294e-05 1.360841e-05
 [478,] 3.559346e-05 3.518130e-05 5.620222e-06
 [479,] 3.851715e-05 3.024786e-05 5.035589e-06
 [480,] 3.851715e-05 3.024777e-05 5.035558e-06
 [481,] 2.749698e-05 3.017719e-05 3.310125e-06
 [482,] 6.681940e-05 4.275183e-05 1.290138e-05
 [483,] 5.827072e-05 4.845040e-05 1.274668e-05
 [484,] 8.798167e-05 8.600533e-05 3.468245e-05
 [485,] 6.760900e-05 4.199343e-05 1.282135e-05
 [486,] 4.292015e-05 6.972081e-05 1.343335e-05
 [487,] 6.719119e-05 4.154673e-05 1.260446e-05
 [488,] 5.610004e-05 4.760024e-05 1.205130e-05
 [489,] 5.771392e-05 4.760024e-05 1.240075e-05
 [490,] 4.266268e-05 6.871725e-05 1.315347e-05
 [491,] 4.241324e-05 7.002094e-05 1.332952e-05
 [492,] 5.771392e-05 4.649823e-05 1.211145e-05
 [493,] 4.266268e-05 6.950795e-05 1.330889e-05
 [494,] 9.765302e-05 4.261468e-05 1.883643e-05
 [495,] 4.002812e-05 3.024546e-05 5.268017e-06
 [496,] 6.920041e-05 3.972408e-05 1.240903e-05
 [497,] 3.256521e-05 3.649967e-05 5.331208e-06
 [498,] 5.152782e-05 3.512576e-05 8.139533e-06
 [499,] 6.119057e-05 3.651704e-05 1.006571e-05
 [500,] 6.058022e-05 3.576660e-05 9.757280e-06
 [501,] 6.747620e-05 3.022849e-05 8.915671e-06
 [502,] 6.519224e-05 3.023100e-05 8.777155e-06
 [503,] 3.030476e-05 3.021332e-05 3.885520e-06
 [504,] 6.982807e-05 3.012941e-05 8.821087e-06
 [505,] 6.684014e-05 6.037292e-05 1.815663e-05
 [506,] 3.132208e-05 3.017537e-05 3.839287e-06
 [507,] 2.927365e-05 3.018873e-05 3.684647e-06
 [508,] 3.006527e-05 3.015917e-05 3.625339e-06
 [509,] 2.876218e-05 3.017229e-05 3.490077e-06
 [510,] 2.012998e-04 3.507629e-05 3.198454e-05
 [511,] 3.009450e-05 3.017252e-05 3.655387e-06
 [512,] 1.003365e-04 1.286448e-04 5.935531e-05
 [513,] 7.644354e-05 1.310382e-04 4.600786e-05
 [514,] 4.011392e-05 1.253459e-04 2.258750e-05
 [515,] 8.776484e-05 1.432927e-04 5.782412e-05
 [516,] 8.119236e-05 1.324964e-04 4.936947e-05
 [517,] 3.145443e-04 3.236654e-05 4.891133e-05
 [518,] 2.714707e-04 3.293838e-05 4.047530e-05
 [519,] 3.260438e-05 1.112199e-04 1.633351e-05
 [520,] 7.093713e-05 1.483071e-04 4.812923e-05
 [521,] 1.020309e-04 3.128650e-05 1.436668e-05
 [522,] 1.271976e-04 3.079835e-04 1.826313e-04
 [523,] 2.076018e-04 3.089903e-05 2.893153e-05
 [524,] 6.868962e-05 1.624930e-04 5.094446e-05
 [525,] 6.864281e-05 1.633420e-04 5.117431e-05
 [526,] 1.391632e-04 3.033172e-05 1.889415e-05
 [527,] 7.200702e-05 3.041183e-05 9.836204e-06
 [528,] 1.170146e-04 3.030784e-05 1.552266e-05
 [529,] 1.126748e-04 3.030596e-05 1.491896e-05
 [530,] 1.183378e-04 3.031361e-05 1.578453e-05
 [531,] 1.165706e-04 3.030781e-05 1.546036e-05
 [532,] 1.171958e-04 3.030573e-05 1.551319e-05
 [533,] 1.158887e-04 3.030573e-05 1.533974e-05
 [534,] 1.165706e-04 3.030200e-05 1.537656e-05
 [535,] 1.312764e-04 3.030573e-05 1.738188e-05
 [536,] 1.305423e-04 3.030037e-05 1.716189e-05
 [537,] 1.290204e-04 3.030037e-05 1.696135e-05
 [538,] 3.680041e-05 3.264649e-05 5.391055e-06
 [539,] 1.228463e-04 3.263467e-04 1.869122e-04
 [540,] 1.302068e-04 3.030037e-05 1.711768e-05
 [541,] 1.345420e-04 3.029850e-05 1.765816e-05
 [542,] 1.329371e-04 3.029850e-05 1.744708e-05
 [543,] 1.253628e-04 3.029850e-05 1.645091e-05
 [544,] 1.225867e-04 3.030226e-05 1.614191e-05
 [545,] 1.030755e-04 3.452089e-05 1.570511e-05
 [546,] 4.609941e-05 2.722711e-04 5.696310e-05
 [547,] 1.306188e-04 3.033862e-05 1.764955e-05
 [548,] 1.249970e-04 3.559641e-04 2.076829e-04
 [549,] 1.098592e-04 3.031677e-05 1.489496e-05
 [550,] 3.555257e-05 3.263380e-05 5.205091e-06
 [551,] 7.548431e-05 3.222045e-04 1.131166e-04
 [552,] 6.254158e-05 3.604868e-05 9.992464e-06
 [553,] 5.906156e-05 4.077364e-05 1.080091e-05
 [554,] 6.435614e-05 4.061528e-05 1.172182e-05
 [555,] 6.435614e-05 4.025444e-05 1.161128e-05
 [556,] 6.108061e-05 3.977391e-05 1.087787e-05
 [557,] 5.599978e-05 2.849797e-04 7.258745e-05
 [558,] 3.228756e-05 3.184996e-05 4.610215e-06
 [559,] 6.717825e-05 4.007723e-05 1.206601e-05
 [560,] 6.090915e-05 1.247554e-04 3.455640e-05
 [561,] 6.629691e-05 3.960289e-05 1.175459e-05
 [562,] 5.599978e-05 2.792296e-04 7.111314e-05
 [563,] 5.520532e-05 2.789163e-04 7.001385e-05
 [564,] 6.689352e-05 3.998993e-05 1.198670e-05
 [565,] 3.298763e-05 5.843113e-05 8.621114e-06
 [566,] 7.322382e-05 4.053211e-05 1.331285e-05
 [567,] 3.123083e-05 3.157359e-05 4.419386e-06
 [568,] 5.519767e-05 3.881359e-05 9.588449e-06
 [569,] 4.833710e-05 3.268316e-05 7.026051e-06
 [570,] 5.261011e-05 3.913778e-05 9.213946e-06
 [571,] 4.808657e-05 3.284999e-05 7.025082e-06
 [572,] 5.834281e-05 1.363180e-04 3.615172e-05
 [573,] 4.757157e-05 3.260925e-05 6.900296e-06
 [574,] 4.783947e-05 3.252797e-05 6.921793e-06
 [575,] 5.278017e-05 2.532270e-04 6.071761e-05
 [576,] 2.986532e-05 2.267339e-04 3.022079e-05
 [577,] 1.159204e-04 1.170200e-04 6.183716e-05
 [578,] 5.834281e-05 1.375520e-04 3.648068e-05
 [579,] 1.135734e-04 1.196575e-04 6.196312e-05
 [580,] 5.483130e-05 2.515058e-04 6.267046e-05
 [581,] 5.987070e-05 3.391869e-05 9.012398e-06
 [582,] 6.057540e-05 3.951820e-05 1.071646e-05
 [583,] 5.579664e-05 1.167179e-04 2.955116e-05
 [584,] 5.872681e-05 3.418132e-05 8.909415e-06
 [585,] 5.654076e-05 1.381830e-04 3.549259e-05
 [586,] 6.632655e-05 3.944446e-05 1.171054e-05
 [587,] 7.117981e-05 1.210344e-04 3.960802e-05
 [588,] 3.243057e-05 2.088041e-04 3.026802e-05
 [589,] 3.243057e-05 2.113310e-04 3.063427e-05
 [590,] 5.570203e-05 1.415333e-04 3.580413e-05
 [591,] 3.267242e-05 2.276673e-04 3.325361e-05
 [592,] 5.742076e-05 1.439985e-04 3.758441e-05
 [593,] 5.916870e-05 3.294067e-05 8.654184e-06
 [594,] 5.588341e-05 2.557762e-04 6.496279e-05
 [595,] 5.626604e-05 2.333721e-04 5.966394e-05
 [596,] 5.507431e-05 2.448119e-04 6.125896e-05
 [597,] 5.507431e-05 2.448119e-04 6.125896e-05
 [598,] 6.065516e-05 2.417515e-04 6.668803e-05
 [599,] 5.588341e-05 2.420155e-04 6.145225e-05
 [600,] 5.507431e-05 2.448212e-04 6.125739e-05
 [601,] 5.359868e-05 1.449149e-04 3.524701e-05
 [602,] 5.377533e-05 2.308368e-04 5.637716e-05
 [603,] 5.663593e-05 2.280366e-04 5.867870e-05
 [604,] 6.866953e-05 3.903651e-05 1.197874e-05
 [605,] 5.663593e-05 2.252059e-04 5.794778e-05
 [606,] 5.507431e-05 2.280366e-04 5.704388e-05
 [607,] 6.585576e-05 3.813435e-05 1.124017e-05
 [608,] 5.833926e-05 3.332952e-05 8.632715e-06
 [609,] 5.334775e-05 1.464865e-04 3.546005e-05
 [610,] 5.102031e-05 2.270571e-04 5.257924e-05
 [611,] 6.413394e-05 3.905601e-05 1.119641e-05
 [612,] 8.775946e-05 4.846357e-05 1.923259e-05
 [613,] 5.727452e-05 3.332952e-05 8.476894e-06
 [614,] 1.177377e-04 1.325641e-04 7.120696e-05
 [615,] 6.866953e-05 3.895848e-05 1.195727e-05
 [616,] 1.222078e-04 1.377297e-04 7.682745e-05
 [617,] 5.058685e-05 2.073235e-04 4.758624e-05
 [618,] 5.442296e-05 3.363937e-04 8.325487e-05
 [619,] 7.802633e-05 2.627762e-04 9.533176e-05
 [620,] 1.072037e-04 1.504361e-04 7.359374e-05
 [621,] 5.933241e-05 3.218124e-05 8.480830e-06
 [622,] 4.559817e-05 4.451931e-05 9.029954e-06
 [623,] 1.155835e-04 1.766924e-04 9.331012e-05
 [624,] 5.331376e-05 3.728806e-04 9.041071e-05
 [625,] 6.961656e-05 3.900519e-05 1.214176e-05
 [626,] 1.155835e-04 1.731735e-04 9.144165e-05
 [627,] 1.112271e-04 1.838847e-04 9.344216e-05
 [628,] 1.112271e-04 1.804835e-04 9.170455e-05
 [629,] 1.092295e-04 1.766924e-04 8.814386e-05
 [630,] 1.092295e-04 1.731735e-04 8.637903e-05
 [631,] 5.131345e-05 3.728806e-04 8.697761e-05
 [632,] 1.072796e-04 1.712754e-04 8.389092e-05
 [633,] 1.001887e-04 1.731735e-04 7.917819e-05
 [634,] 1.077514e-04 1.660641e-04 8.168508e-05
 [635,] 5.981608e-05 3.209049e-05 8.525632e-06
 [636,] 4.615452e-05 2.624006e-04 5.482619e-05
 [637,] 4.858292e-05 2.598669e-04 5.725236e-05
 [638,] 4.863081e-05 3.924134e-04 8.670153e-05
 [639,] 4.664972e-05 2.261655e-04 4.776942e-05
 [640,] 4.858292e-05 2.598669e-04 5.725236e-05
 [641,] 4.755553e-05 3.879469e-04 8.379737e-05
 [642,] 7.180168e-05 3.911313e-05 1.252791e-05
 [643,] 4.839421e-05 2.737367e-04 6.007524e-05
 [644,] 6.424623e-05 3.943788e-05 1.129319e-05
 [645,] 6.178681e-05 3.945529e-05 1.086595e-05
 [646,] 9.845394e-05 1.556949e-04 6.991009e-05
 [647,] 4.839421e-05 2.764374e-04 6.066973e-05
 [648,] 4.877407e-05 2.737367e-04 6.056326e-05
 [649,] 8.388570e-05 5.676492e-04 2.248400e-04
 [650,] 9.845394e-05 1.511052e-04 6.783817e-05
 [651,] 6.510035e-05 3.947300e-05 1.145233e-05
 [652,] 4.877407e-05 2.648007e-04 5.858307e-05
 [653,] 4.877407e-05 2.648007e-04 5.858307e-05
 [654,] 4.877407e-05 2.676648e-04 5.921869e-05
 [655,] 1.216184e-04 4.106296e-05 2.219024e-05
 [656,] 4.839421e-05 2.542548e-04 5.578977e-05
 [657,] 6.695248e-05 3.996138e-05 1.191197e-05
 [658,] 6.786316e-05 4.001207e-05 1.208793e-05
 [659,] 6.786316e-05 4.012079e-05 1.212035e-05
 [660,] 6.695248e-05 4.014677e-05 1.196531e-05
 [661,] 4.599389e-05 2.567051e-04 5.344134e-05
 [662,] 1.077514e-04 1.304506e-04 6.408370e-05
 [663,] 7.180168e-05 4.030664e-05 1.287770e-05
 [664,] 7.111310e-05 4.030664e-05 1.275449e-05
 [665,] 7.281462e-05 3.995023e-05 1.295127e-05
 [666,] 6.563457e-05 4.025392e-05 1.175943e-05
 [667,] 6.563457e-05 4.051104e-05 1.183016e-05
 [668,] 6.386929e-05 4.053155e-05 1.151968e-05
 [669,] 6.563457e-05 4.047321e-05 1.182117e-05
 [670,] 4.388010e-05 3.912756e-04 7.790434e-05
 [671,] 5.799106e-05 4.031168e-05 1.040986e-05
 [672,] 5.799106e-05 4.039053e-05 1.042902e-05
 [673,] 5.942784e-05 4.036393e-05 1.068012e-05
 [674,] 6.256026e-05 4.036393e-05 1.124164e-05
 [675,] 4.877407e-05 2.556473e-04 5.655452e-05
 [676,] 4.877407e-05 2.612629e-04 5.779796e-05
 [677,] 6.256026e-05 4.013210e-05 1.118125e-05
 [678,] 4.962921e-05 2.674682e-04 6.025617e-05
 [679,] 4.862503e-05 2.667653e-04 5.884105e-05
 [680,] 5.846960e-05 3.368460e-05 8.742037e-06
 [681,] 8.793220e-05 3.903114e-05 1.533102e-05
 [682,] 8.893327e-05 1.313871e-04 5.320997e-05
 [683,] 5.210235e-05 3.600084e-05 8.330127e-06
 [684,] 7.704758e-05 1.169441e-02 4.156371e-03
 [685,] 6.081036e-05 3.487945e-05 9.405260e-06
 [686,] 5.692489e-05 3.553098e-05 8.973170e-06
 [687,] 4.331982e-05 3.022635e-04 5.890940e-05
 [688,] 4.248689e-05 1.519304e-04 2.921895e-05
 [689,] 4.421102e-05 1.649694e-02 3.333505e-03
 [690,] 4.366019e-05 3.223954e-04 6.337554e-05
 [691,] 3.998851e-05 1.584206e-04 2.865631e-05
 [692,] 4.421102e-05 1.441871e-02 2.912947e-03
 [693,] 3.834215e-05 1.577266e-04 2.733942e-05
 [694,] 3.823405e-05 1.577266e-04 2.726121e-05
 [695,] 4.483585e-05 1.122032e-02 2.298370e-03
 [696,] 3.031895e-05 1.477823e-02 2.024124e-03
 [697,] 4.354754e-05 2.471712e-04 4.845161e-05
 [698,] 4.332926e-05 2.490985e-04 4.856547e-05
 [699,] 3.470260e-05 1.678043e-04 2.628760e-05
 [700,] 7.476956e-05 3.417011e-04 1.187241e-04
 [701,] 4.771661e-05 8.520915e-03 1.859026e-03
 [702,] 4.373217e-05 9.565145e-05 1.879980e-05
 [703,] 3.687746e-05 3.472193e-04 5.794793e-05
 [704,] 5.017037e-05 1.099542e-04 2.494851e-05
 [705,] 4.852444e-05 1.123748e-04 2.463505e-05
 [706,] 4.824558e-05 1.140007e-04 2.484393e-05
 [707,] 4.838414e-05 1.147822e-04 2.508940e-05
 [708,] 4.708700e-05 1.209303e-04 2.570187e-05
 [709,] 3.869139e-05 2.716697e-04 4.758289e-05
 [710,] 4.708700e-05 1.303956e-04 2.772044e-05
 [711,] 4.708700e-05 1.314383e-04 2.794281e-05
 [712,] 4.515766e-05 1.344177e-04 2.734699e-05
 [713,] 4.067186e-05 2.716697e-04 5.005746e-05
 [714,] 4.519993e-05 1.366013e-04 2.782527e-05
 [715,] 4.708700e-05 1.387196e-04 2.949587e-05
 [716,] 4.696499e-05 1.430889e-04 3.034554e-05
 [717,] 4.708700e-05 1.465466e-04 3.116550e-05
 [718,] 4.708700e-05 1.501153e-04 3.192680e-05
 [719,] 4.612858e-05 1.613905e-04 3.360037e-05
 [720,] 5.126849e-05 5.419480e-04 1.263556e-04
 [721,] 4.772157e-05 1.654404e-04 3.569245e-05
 [722,] 4.153054e-05 2.406103e-04 4.526936e-05
 [723,] 4.784021e-05 1.737401e-04 3.758734e-05
 [724,] 4.784021e-05 1.588680e-04 3.436001e-05
 [725,] 4.878475e-05 1.579258e-04 3.485521e-05
 [726,] 4.809382e-05 1.579258e-04 3.434089e-05
 [727,] 4.746357e-05 1.566140e-04 3.358884e-05
 [728,] 4.626915e-05 1.912741e-04 3.997221e-05
 [729,] 4.628675e-05 1.478801e-04 3.088947e-05
 [730,] 4.639658e-05 1.478801e-04 3.096642e-05
 [731,] 3.706761e-05 2.411862e-04 4.042685e-05
 [732,] 3.999593e-05 9.014036e-03 1.642306e-03
 [733,] 4.401095e-05 1.677042e-04 3.319846e-05
 [734,] 3.577948e-05 7.735399e-03 1.257082e-03
 [735,] 3.795641e-05 8.836411e-03 1.525915e-03
 [736,] 3.676657e-05 8.420355e-03 1.407281e-03
 [737,] 4.173413e-05 6.638518e-03 1.262861e-03
 [738,] 4.897926e-05 1.132382e-04 2.479972e-05
 [739,] 4.099299e-05 4.627352e-03 8.643280e-04
 [740,] 2.917331e-05 1.608468e-02 2.117406e-03
 [741,] 3.086556e-05 5.145188e-03 7.178403e-04
 [742,] 2.988637e-05 5.924993e-03 7.994842e-04
 [743,] 2.988637e-05 6.240398e-03 8.420755e-04
 [744,] 3.028884e-05 6.009467e-03 8.222774e-04
 [745,] 3.010123e-05 5.516966e-03 7.499678e-04
 [746,] 2.996136e-05 5.672461e-03 7.673871e-04
 [747,] 2.996136e-05 5.672461e-03 7.673871e-04
 [748,] 3.083320e-05 5.835652e-03 8.132582e-04
 [749,] 3.200964e-05 5.509240e-05 7.922722e-06
 [750,] 7.920253e-05 6.720594e-04 2.446937e-04
 [751,] 3.939409e-05 8.946186e-05 1.564238e-05
 [752,] 2.962088e-05 7.392239e-03 9.881833e-04
 [753,] 2.925147e-05 6.411486e-03 8.454544e-04
 [754,] 2.965889e-05 6.728841e-03 9.003746e-04
 [755,] 3.127341e-05 2.828129e-04 3.984792e-05
 [756,] 2.846018e-05 6.074821e-03 7.781165e-04
 [757,] 2.935211e-05 5.743645e-03 7.601260e-04
 [758,] 3.517132e-05 8.788171e-04 1.399119e-04
 [759,] 3.376736e-05 4.542723e-04 6.931350e-05
 [760,] 3.400065e-05 3.155029e-04 4.844223e-05
 [761,] 3.055063e-05 4.537526e-04 6.242144e-05
 [762,] 4.861626e-05 2.484719e-04 5.491677e-05
 [763,] 2.974375e-05 9.228806e-05 1.231590e-05
 [764,] 3.007174e-05 2.391070e-04 3.231853e-05
 [765,] 1.778475e-04 4.926803e-05 3.979142e-05
 [766,] 1.801786e-04 1.492452e-04 1.141869e-04
 [767,] 1.078986e-04 1.624818e-04 7.525783e-05
 [768,] 1.865096e-04 1.558358e-04 1.232573e-04
 [769,] 1.501711e-04 5.802558e-05 3.833802e-05
 [770,] 1.247454e-04 5.854622e-05 3.215222e-05
 [771,] 1.976748e-04 1.466462e-04 1.229375e-04
 [772,] 1.492164e-04 5.678833e-05 3.737978e-05
 [773,] 1.340014e-04 1.931225e-04 1.101575e-04
 [774,] 7.084682e-05 5.525338e-05 1.740881e-05
 [775,] 6.117393e-05 4.534359e-05 1.251710e-05
 [776,] 1.200415e-04 5.741443e-05 3.039247e-05
 [777,] 5.157012e-05 1.037071e-04 2.357625e-05
 [778,] 1.229540e-04 1.934117e-04 1.014535e-04
 [779,] 1.533697e-04 5.725216e-05 3.863831e-05
 [780,] 1.553708e-04 5.711790e-05 3.906272e-05
 [781,] 1.273720e-04 5.751210e-05 3.227631e-05
 [782,] 6.965744e-04 3.816372e-05 1.168799e-04
 [783,] 2.275077e-04 3.753696e-05 3.771401e-05
 [784,] 1.213608e-04 5.650391e-05 3.031499e-05
 [785,] 2.908936e-04 3.762078e-05 4.829090e-05
 [786,] 1.247579e-04 5.851456e-05 3.209814e-05
 [787,] 7.103949e-04 3.812370e-05 1.190644e-04
 [788,] 7.278093e-04 3.823351e-05 1.223156e-04
 [789,] 7.388050e-04 3.952622e-05 1.282285e-04
 [790,] 6.834405e-04 3.367109e-05 1.016068e-04
 [791,] 5.384244e-04 4.221301e-05 9.972398e-05
 [792,] 4.508929e-04 4.138429e-05 8.196317e-05
 [793,] 4.106598e-04 4.499927e-05 8.103445e-05
 [794,] 4.017393e-04 4.550909e-05 8.015872e-05
 [795,] 3.650748e-04 3.605526e-05 5.810326e-05
 [796,] 4.898756e-04 4.099735e-05 8.820838e-05
 [797,] 4.927299e-04 6.572833e-05 1.408500e-04
 [798,] 4.656737e-04 6.737255e-05 1.364248e-04
 [799,] 4.110952e-04 6.871640e-05 1.228734e-04
 [800,] 5.371488e-04 6.588974e-05 1.538197e-04
 [801,] 5.418678e-04 1.102410e-04 2.577726e-04
 [802,] 5.250139e-04 1.118130e-04 2.533162e-04
 [803,] 3.572848e-04 9.251435e-05 1.431342e-04
 [804,] 5.116146e-04 1.147498e-04 2.532874e-04
 [805,] 2.820083e-04 9.539030e-05 1.166127e-04
 [806,] 3.013591e-04 9.589176e-05 1.252064e-04
 [807,] 5.877192e-04 1.153765e-04 2.922908e-04
 [808,] 6.478748e-04 1.169327e-04 3.263081e-04
 [809,] 5.882673e-04 1.279488e-04 3.240021e-04
 [810,] 5.882673e-04 1.306013e-04 3.306320e-04
 [811,] 5.817041e-04 1.287966e-04 3.225049e-04
 [812,] 6.996319e-04 1.352168e-04 4.065069e-04
 [813,] 5.817041e-04 1.278513e-04 3.201683e-04
 [814,] 5.472455e-05 6.353042e-05 1.551578e-05
 [815,] 1.451922e-04 3.017850e-05 1.953490e-05
 [816,] 6.298909e-04 1.264278e-04 3.426831e-04
 [817,] 6.298909e-04 1.264278e-04 3.426831e-04
 [818,] 6.298909e-04 1.233618e-04 3.344514e-04
 [819,] 6.469732e-04 1.242385e-04 3.458747e-04
 [820,] 7.189281e-04 1.193279e-04 3.691215e-04
 [821,] 5.817041e-04 1.204321e-04 3.017458e-04
 [822,] 1.060341e-04 3.017094e-05 1.419123e-05
 [823,] 8.173932e-05 6.188177e-05 2.232307e-05
 [824,] 6.133302e-04 1.216115e-04 3.210949e-04
 [825,] 1.352472e-04 1.077886e-04 6.257104e-05
 [826,] 6.508314e-05 6.294162e-05 1.801139e-05
 [827,] 9.576827e-05 3.016227e-05 1.273400e-05
 [828,] 8.265676e-05 6.178067e-05 2.253058e-05
 [829,] 8.354111e-05 6.641266e-05 2.438417e-05
 [830,] 8.881608e-05 3.019029e-05 1.175939e-05
 [831,] 8.431064e-05 6.563408e-05 2.432383e-05
 [832,] 9.717714e-05 3.018600e-05 1.282105e-05
 [833,] 9.886562e-05 3.018683e-05 1.306547e-05
 [834,] 7.815565e-05 3.017243e-05 1.010855e-05
 [835,] 8.098213e-05 6.394601e-05 2.272701e-05
 [836,] 9.840401e-05 3.019641e-05 1.249504e-05
 [837,] 4.138414e-05 3.319828e-05 6.136351e-06
 [838,] 8.431107e-05 6.608364e-05 2.447858e-05
 [839,] 8.652663e-05 6.491959e-05 2.467721e-05
 [840,] 9.966303e-05 3.015449e-05 1.208652e-05
 [841,] 8.578034e-05 6.743368e-05 2.537295e-05
 [842,] 4.986415e-05 3.017901e-05 6.224527e-06
 [843,] 1.054064e-04 3.017000e-05 1.315380e-05
 [844,] 5.150087e-05 3.017242e-05 6.355881e-06
 [845,] 8.790591e-05 6.819053e-05 2.626136e-05
 [846,] 7.153522e-05 3.015148e-05 8.263567e-06
 [847,] 7.104483e-05 3.015093e-05 8.206718e-06
 [848,] 1.451690e-04 4.354849e-05 2.838294e-05
 [849,] 7.322777e-05 3.015205e-05 8.459430e-06
 [850,] 7.104483e-05 3.015813e-05 8.220377e-06
 [851,] 7.212408e-05 3.015884e-05 8.347406e-06
 [852,] 6.998942e-05 3.015813e-05 8.098346e-06
 [853,] 8.015751e-05 3.015196e-05 9.260973e-06
 [854,] 8.276069e-05 3.015122e-05 9.561206e-06
 [855,] 8.580229e-05 9.879486e-05 3.672449e-05
 [856,] 8.885657e-05 9.369956e-05 3.601217e-05
 [857,] 1.033187e-04 3.014955e-05 1.204707e-05
 [858,] 8.097767e-05 1.010928e-04 3.558604e-05
 [859,] 6.972138e-05 3.016938e-05 8.548548e-06
 [860,] 7.416942e-05 3.016821e-05 9.088342e-06
 [861,] 8.424724e-05 9.808073e-05 3.584859e-05
 [862,] 5.879215e-05 3.014427e-05 6.827306e-06
 [863,] 7.941895e-05 3.023112e-05 9.834700e-06
 [864,] 5.879215e-05 3.014823e-05 6.865686e-06
 [865,] 5.122454e-05 3.015246e-05 6.000418e-06
 [866,] 6.426077e-05 3.016440e-05 7.505707e-06
 [867,] 9.930803e-05 9.502037e-05 4.061259e-05
 [868,] 9.333160e-05 3.022481e-05 1.217763e-05
 [869,] 2.931338e-05 4.456281e-05 5.819545e-06
 [870,] 5.969773e-05 5.023736e-05 1.324755e-05
 [871,] 1.284575e-04 4.872108e-05 2.764541e-05
 [872,] 3.071725e-05 4.453385e-04 6.161084e-05
 [873,] 5.950189e-05 6.440661e-05 1.718161e-05
 [874,] 9.021825e-05 3.019874e-05 1.111717e-05
 [875,] 2.956349e-05 3.015664e-05 3.483016e-06
 [876,] 3.126473e-05 5.093568e-05 7.107125e-06
 [877,] 3.155162e-05 3.015789e-05 3.820864e-06
 [878,] 3.251573e-05 3.013790e-05 3.731433e-06
 [879,] 3.634312e-05 3.013029e-05 4.130588e-06
 [880,] 3.792302e-05 3.028099e-05 5.089812e-06
 [881,] 5.545690e-05 1.086795e-04 2.743578e-05
 [882,] 8.200532e-05 3.139458e-05 1.158484e-05
 [883,] 3.210900e-05 1.142065e-04 1.654244e-05
 [884,] 3.192893e-05 1.162567e-04 1.674364e-05
 [885,] 3.456117e-05 1.099998e-04 1.717529e-05
 [886,] 3.743210e-05 1.332089e-04 2.231942e-05
 [887,] 3.849292e-05 3.019598e-05 4.699286e-06
 [888,] 3.302634e-05 1.187111e-04 1.770183e-05
 [889,] 3.842086e-05 1.114665e-04 1.939260e-05
 [890,] 4.309518e-05 1.051158e-04 2.054444e-05
 [891,] 3.612174e-05 1.043928e-04 1.704142e-05
 [892,] 7.450466e-05 3.277751e-05 1.099395e-05
 [893,] 3.805413e-05 1.043928e-04 1.797319e-05
 [894,] 6.207033e-05 3.305780e-05 9.232523e-06
 [895,] 7.123180e-05 3.238225e-05 1.038118e-05
 [896,] 6.395674e-05 3.205507e-05 9.222302e-06
 [897,] 3.747419e-05 1.037501e-04 1.758401e-05
 [898,] 3.747419e-05 1.050416e-04 1.780428e-05
 [899,] 3.139833e-05 3.010057e-05 3.458325e-06
 [900,] 6.199577e-05 3.272559e-05 9.127702e-06
 [901,] 3.088814e-05 3.010081e-05 3.404059e-06
 [902,] 3.747419e-05 1.148009e-04 1.946905e-05
 [903,] 6.199577e-05 3.263768e-05 9.102908e-06
 [904,] 6.115420e-05 3.280582e-05 9.025665e-06
 [905,] 6.285593e-05 3.223372e-05 9.114126e-06
 [906,] 3.152200e-05 3.010063e-05 3.473007e-06
 [907,] 3.172116e-05 3.010691e-05 3.511515e-06
 [908,] 3.612174e-05 1.081808e-04 1.766371e-05
 [909,] 3.691689e-05 1.068435e-04 1.783678e-05
 [910,] 3.638146e-05 1.068435e-04 1.757238e-05
 [911,] 2.838921e-05 3.013775e-05 3.245732e-06
 [912,] 4.717907e-05 4.135186e-05 8.783561e-06
 [913,] 2.825704e-05 3.014649e-05 3.245843e-06
 [914,] 1.026423e-04 3.088521e-05 1.515269e-05
 [915,] 4.910124e-05 1.307779e-04 2.923978e-05
 [916,] 1.558428e-04 4.400186e-05 3.018757e-05
 [917,] 1.409656e-04 4.420566e-05 2.744088e-05
 [918,] 5.579478e-05 3.673181e-05 9.088796e-06
 [919,] 5.553187e-05 3.844660e-05 9.462808e-06
 [920,] 5.447567e-05 3.694329e-05 8.925970e-06
 [921,] 5.419818e-05 3.778825e-05 9.081179e-06
 [922,] 1.841307e-04 4.526518e-05 3.663192e-05
 [923,] 5.228389e-05 3.766493e-05 8.734904e-06
 [924,] 5.180807e-05 3.742906e-05 8.602593e-06
 [925,] 1.444906e-04 3.742428e-05 2.395732e-05
 [926,] 5.144946e-05 3.981689e-05 9.081580e-06
 [927,] 5.109622e-05 3.855011e-05 8.736191e-06
 [928,] 4.325711e-05 1.307104e-04 2.568643e-05
 [929,] 8.874213e-05 3.752521e-05 1.502593e-05
 [930,] 8.874213e-05 3.512317e-05 1.405194e-05
 [931,] 9.433486e-05 3.631550e-05 1.545510e-05
 [932,] 1.583143e-03 4.753300e-05 3.434807e-04
 [933,] 1.686166e-04 3.022783e-05 2.154853e-05
 [934,] 3.197162e-04 4.178268e-05 5.874532e-05
 [935,] 1.077798e-04 3.018244e-05 1.297951e-05
 [936,] 1.474294e-03 4.324433e-05 2.902030e-04
 [937,] 1.387803e-04 3.015647e-05 1.701699e-05
 [938,] 1.807592e-04 3.015693e-05 2.270478e-05
 [939,] 1.691901e-04 3.014836e-05 2.163636e-05
 [940,] 7.472984e-04 4.398815e-05 1.494712e-04
 [941,] 1.425608e-04 3.015355e-05 1.760384e-05
 [942,] 1.753703e-03 4.010859e-05 3.196081e-04
 [943,] 1.777853e-04 3.015505e-05 2.250510e-05
 [944,] 9.360980e-05 3.185454e-05 1.343019e-05
 [945,] 1.127706e-04 3.016904e-05 1.335950e-05
 [946,] 8.813424e-04 3.712538e-05 1.481147e-04
 [947,] 8.543860e-05 3.030584e-05 1.163413e-05
 [948,] 1.081004e-03 3.940302e-05 1.932504e-04
 [949,] 1.220424e-04 3.016405e-05 1.448392e-05
 [950,] 1.252126e-04 3.016463e-05 1.488593e-05
 [951,] 9.678112e-04 3.768190e-05 1.651804e-04
 [952,] 9.628689e-04 3.768190e-05 1.643355e-04
 [953,] 1.455147e-03 3.751907e-05 2.474262e-04
 [954,] 1.794096e-03 3.781603e-05 3.076591e-04
 [955,] 1.594207e-03 3.752780e-05 2.711748e-04
 [956,] 7.774501e-05 3.248761e-05 1.137231e-05
 [957,] 1.576816e-04 3.017061e-05 1.912100e-05
 [958,] 1.106145e-03 3.845415e-05 1.928195e-04
 [959,] 1.642960e-04 3.016992e-05 2.010493e-05
 [960,] 1.032769e-03 3.894817e-05 1.823820e-04
 [961,] 4.985214e-05 5.059441e-05 1.116912e-05
 [962,] 9.128995e-05 3.237112e-05 1.331146e-05
 [963,] 1.204116e-04 3.022947e-05 1.529686e-05
 [964,] 4.052623e-05 3.971422e-05 7.207762e-06
 [965,] 3.170813e-05 3.538090e-05 5.022433e-06
 [966,] 7.078625e-05 5.013465e-05 1.573756e-05
 [967,] 4.943092e-05 3.992300e-05 8.764131e-06
 [968,] 2.836127e-05 3.254690e-05 4.125363e-06
 [969,] 2.863404e-05 3.465288e-05 4.437021e-06
 [970,] 1.439722e-04 5.434432e-05 3.455846e-05
 [971,] 2.128651e-04 5.520261e-05 5.176574e-05
 [972,] 4.786689e-05 6.538612e-05 1.397951e-05
 [973,] 4.008888e-05 6.294612e-05 1.123027e-05
 [974,] 4.279592e-05 5.040146e-05 9.582418e-06
 [975,] 4.194149e-05 3.168770e-05 5.962958e-06
 [976,] 4.154848e-05 3.568962e-05 6.661837e-06
 [977,] 4.154848e-05 3.631409e-05 6.779629e-06
 [978,] 4.154848e-05 3.692683e-05 6.895062e-06
 [979,] 6.967649e-05 3.490042e-05 1.092404e-05
 [980,] 4.072298e-05 3.693367e-05 6.758650e-06
 [981,] 4.221911e-05 3.523616e-05 6.683378e-06
 [982,] 6.649672e-05 3.593417e-05 1.074193e-05
 [983,] 4.299121e-05 3.472036e-05 6.705611e-06
 [984,] 4.254393e-05 3.483782e-05 6.658176e-06
 [985,] 4.232923e-05 3.472036e-05 6.601848e-06
 [986,] 6.593059e-05 3.511076e-05 1.039990e-05
 [987,] 2.620248e-05 4.194397e-05 4.913524e-06
 [988,] 4.479244e-05 3.507636e-05 7.060351e-06
 [989,] 2.679538e-05 3.985919e-05 4.776791e-06
 [990,] 2.643897e-05 3.897439e-05 4.607041e-06
 [991,] 3.882752e-05 3.302560e-05 5.754568e-06
 [992,] 4.336598e-05 3.392563e-05 6.607724e-06
 [993,] 4.310929e-05 3.135944e-05 6.065787e-06
 [994,] 4.636741e-05 3.858409e-05 8.048822e-06
 [995,] 4.489221e-05 3.169815e-05 6.386768e-06
 [996,] 6.624774e-05 3.509706e-05 1.044842e-05
 [997,] 6.242517e-05 3.612791e-05 1.014050e-05
 [998,] 2.602187e-05 3.839255e-05 4.465917e-06
 [999,] 3.860887e-05 3.347070e-05 5.800056e-06
[1000,] 2.588635e-05 3.847664e-05 4.451927e-06
[1001,] 1.075581e-04 3.023279e-05 1.426971e-05
[1002,] 4.144711e-05 3.034367e-05 5.639575e-06
[1003,] 6.923372e-05 3.471795e-05 1.080057e-05
[1004,] 6.741535e-05 3.478058e-05 1.053545e-05
[1005,] 6.801240e-05 3.460585e-05 1.057408e-05
[1006,] 5.412489e-05 4.898364e-05 1.192798e-05
[1007,] 5.831822e-05 5.009424e-05 1.317047e-05
[1008,] 5.434115e-05 4.855322e-05 1.186844e-05
[1009,] 6.699982e-05 4.148177e-05 1.253880e-05
[1010,] 2.585712e-05 3.828346e-05 4.423386e-06
[1011,] 6.682717e-05 3.518258e-05 1.056819e-05
[1012,] 7.064487e-05 4.363748e-05 1.391883e-05
[1013,] 6.345977e-05 3.487166e-05 9.942534e-06
[1014,] 1.045237e-04 4.456621e-05 2.108052e-05
[1015,] 1.149353e-04 3.879217e-05 2.014563e-05
[1016,] 1.149353e-04 3.879217e-05 2.014563e-05
[1017,] 1.132850e-04 3.892602e-05 1.992502e-05
[1018,] 2.584505e-05 3.799206e-05 4.387864e-06
[1019,] 8.870044e-05 3.806610e-05 1.523725e-05
[1020,] 2.584505e-05 3.799206e-05 4.387864e-06
[1021,] 8.263984e-05 3.775047e-05 1.407118e-05
[1022,] 9.065752e-05 3.753805e-05 1.535521e-05
[1023,] 5.941792e-05 4.821253e-05 1.289865e-05
[1024,] 2.585431e-05 3.838383e-05 4.434490e-06
[1025,] 2.584505e-05 3.807502e-05 4.397418e-06
[1026,] 8.537385e-05 3.868861e-05 1.490595e-05
[1027,] 6.567690e-05 3.481250e-05 1.027331e-05
[1028,] 6.876873e-05 4.162133e-05 1.291530e-05
[1029,] 5.622416e-05 4.913814e-05 1.243798e-05
[1030,] 8.078290e-05 4.375435e-05 1.596940e-05
[1031,] 3.834989e-05 3.233853e-05 5.563965e-06
[1032,] 3.834989e-05 3.251578e-05 5.594790e-06
[1033,] 8.537385e-05 4.064901e-05 1.567047e-05
[1034,] 5.622416e-05 4.970521e-05 1.258510e-05
[1035,] 2.590647e-05 3.859347e-05 4.467261e-06
[1036,] 6.055547e-05 4.599281e-05 1.253560e-05
[1037,] 6.657954e-05 3.475393e-05 1.039695e-05
[1038,] 5.644591e-05 4.993846e-05 1.269653e-05
[1039,] 3.870905e-05 3.242670e-05 5.631798e-06
[1040,] 5.669249e-05 5.008183e-05 1.279022e-05
[1041,] 3.870905e-05 3.242670e-05 5.631798e-06
[1042,] 1.151760e-04 3.885681e-05 2.022165e-05
[1043,] 6.657954e-05 3.469594e-05 1.037910e-05
[1044,] 3.907590e-05 3.207097e-05 5.622358e-06
[1045,] 5.669249e-05 5.035926e-05 1.286276e-05
[1046,] 2.586872e-05 3.840042e-05 4.438759e-06
[1047,] 6.052199e-05 3.484859e-05 9.474703e-06
[1048,] 8.665282e-05 4.007375e-05 1.567852e-05
[1049,] 8.929399e-05 4.102939e-05 1.654837e-05
[1050,] 6.657954e-05 3.461130e-05 1.035390e-05
[1051,] 3.945058e-05 3.207097e-05 5.676508e-06
[1052,] 2.603384e-05 3.811266e-05 4.433032e-06
[1053,] 4.128290e-05 3.291676e-05 6.099656e-06
[1054,] 3.945058e-05 3.207097e-05 5.676508e-06
[1055,] 3.945058e-05 3.198650e-05 5.661385e-06
[1056,] 9.511675e-05 4.077574e-05 1.752186e-05
[1057,] 5.622197e-05 5.130683e-05 1.300110e-05
[1058,] 6.485271e-05 3.669629e-05 1.070753e-05
[1059,] 5.862089e-05 5.125355e-05 1.354895e-05
[1060,] 2.926035e-05 3.935522e-05 5.161110e-06
[1061,] 2.585712e-05 3.780196e-05 4.367878e-06
[1062,] 2.585712e-05 3.780196e-05 4.367878e-06
[1063,] 4.552426e-05 4.905510e-05 1.006356e-05
[1064,] 2.588933e-05 3.863226e-05 4.471623e-06
[1065,] 2.588823e-05 3.785250e-05 4.378829e-06
[1066,] 6.572063e-05 3.661902e-05 1.082806e-05
[1067,] 2.590892e-05 3.779577e-05 4.375712e-06
[1068,] 6.877770e-05 3.623535e-05 1.121253e-05
[1069,] 2.600575e-05 3.776465e-05 4.388275e-06
[1070,] 4.719206e-05 4.322707e-05 9.187573e-06
[1071,] 3.882137e-05 4.929928e-05 8.559828e-06
[1072,] 2.602166e-05 3.771818e-05 4.385574e-06
[1073,] 2.602166e-05 3.773335e-05 4.387320e-06
[1074,] 3.887646e-05 4.912019e-05 8.541728e-06
[1075,] 2.658473e-05 3.768534e-05 4.476393e-06
[1076,] 2.672011e-05 3.784857e-05 4.518333e-06
[1077,] 4.109968e-05 3.817889e-05 7.053601e-06
[1078,] 1.609812e-04 5.789817e-05 4.273538e-05
[1079,] 6.963772e-05 3.652853e-05 1.144619e-05
[1080,] 2.613798e-05 3.836777e-05 4.480044e-06
[1081,] 6.599216e-05 3.605663e-05 1.070089e-05
[1082,] 2.602456e-05 3.757201e-05 4.369998e-06
[1083,] 3.885578e-05 4.927303e-05 8.558800e-06
[1084,] 7.027771e-05 3.631042e-05 1.148114e-05
[1085,] 3.908196e-05 4.761994e-05 8.323859e-06
[1086,] 2.590647e-05 3.808960e-05 4.409470e-06
[1087,] 2.598896e-05 3.795421e-05 4.407807e-06
[1088,] 4.135444e-05 4.798664e-05 8.887042e-06
[1089,] 2.609214e-05 3.774330e-05 4.401139e-06
[1090,] 4.096126e-05 4.786749e-05 8.775731e-06
[1091,] 2.615482e-05 3.803741e-05 4.445794e-06
[1092,] 4.053328e-05 3.385985e-05 6.162287e-06
[1093,] 4.128301e-05 3.358790e-05 6.226255e-06
[1094,] 4.340206e-05 3.206305e-05 6.247521e-06
[1095,] 4.377493e-05 3.214082e-05 6.316921e-06
[1096,] 4.827166e-05 3.297549e-05 7.151828e-06
[1097,] 2.674069e-05 3.211138e-05 3.836903e-06
[1098,] 7.660494e-05 3.885501e-05 1.341399e-05
[1099,] 3.803724e-05 3.317337e-05 5.661908e-06
[1100,] 3.848788e-05 3.380514e-05 5.839376e-06
[1101,] 2.686919e-05 3.265672e-05 3.922906e-06
[1102,] 7.666590e-05 3.984189e-05 1.377256e-05
[1103,] 7.526164e-05 4.129025e-05 1.402147e-05
[1104,] 4.179173e-05 3.386241e-05 6.354759e-06
[1105,] 9.668258e-05 3.991683e-05 1.741986e-05
[1106,] 6.790240e-05 3.480371e-05 1.063949e-05
[1107,] 2.713695e-05 3.278600e-05 3.976183e-06
[1108,] 2.709824e-05 3.275705e-05 3.967327e-06
[1109,] 4.420494e-05 3.536982e-05 7.025704e-06
[1110,] 4.434738e-05 3.347800e-05 6.667627e-06
[1111,] 4.260808e-05 3.287087e-05 6.287244e-06
[1112,] 4.179774e-05 3.211520e-05 6.023653e-06
[1113,] 4.199255e-05 3.332273e-05 6.281987e-06
[1114,] 4.227685e-05 3.285318e-05 6.234307e-06
[1115,] 4.260603e-05 3.231152e-05 6.178324e-06
[1116,] 5.497215e-05 3.927604e-05 9.725644e-06
[1117,] 2.906546e-05 4.389972e-05 5.699634e-06
[1118,] 1.137300e-04 3.967618e-05 2.034817e-05
[1119,] 2.943109e-05 5.182317e-05 6.800167e-06
[1120,] 5.640372e-05 4.625079e-05 1.173766e-05
[1121,] 3.977600e-05 4.317283e-05 7.717346e-06
[1122,] 4.323840e-05 3.054598e-05 5.908686e-06
[1123,] 5.308904e-05 4.543248e-05 1.083906e-05
[1124,] 6.269046e-05 3.274054e-05 9.179770e-06
[1125,] 5.215847e-05 4.897459e-05 1.145334e-05
[1126,] 6.562010e-05 4.981816e-05 1.469427e-05
[1127,] 7.987399e-05 3.372206e-05 1.212773e-05
[1128,] 6.223265e-05 3.286995e-05 9.155485e-06
[1129,] 5.701702e-05 3.019030e-05 7.018959e-06
[1130,] 4.037071e-05 3.219597e-05 5.818685e-06
[1131,] 3.847538e-05 5.852898e-05 1.012992e-05
[1132,] 4.378049e-05 3.355670e-05 6.579833e-06
[1133,] 4.469007e-05 1.895506e-04 3.843756e-05
[1134,] 4.298096e-05 3.671183e-05 7.090561e-06
[1135,] 3.488620e-05 2.102597e-04 3.311243e-05
[1136,] 3.995121e-05 3.134590e-05 5.603662e-06
[1137,] 4.014398e-05 3.102220e-05 5.571872e-06
[1138,] 3.887025e-05 3.026271e-05 5.258814e-06
[1139,] 3.915493e-05 3.068879e-05 5.374534e-06
[1140,] 3.833965e-05 3.025237e-05 5.109952e-06
[1141,] 3.801207e-05 3.039960e-05 5.166446e-06
[1142,] 1.346460e-04 9.229026e-05 5.721528e-05
[1143,] 4.187140e-05 3.623352e-05 6.787798e-06
[1144,] 4.142888e-05 3.731057e-05 6.911681e-06
[1145,] 4.142888e-05 3.676438e-05 6.810258e-06
[1146,] 4.178330e-05 3.696713e-05 6.909593e-06
[1147,] 1.378447e-04 8.905655e-05 5.649895e-05
[1148,] 1.507117e-04 1.060299e-04 7.380566e-05
[1149,] 2.400911e-04 9.336792e-05 1.037777e-04
[1150,] 1.378447e-04 8.734998e-05 5.539741e-05
[1151,] 5.778183e-05 3.926628e-05 1.022414e-05
[1152,] 1.498624e-04 8.312191e-05 5.731629e-05
[1153,] 5.429452e-05 3.983414e-05 9.743271e-06
[1154,] 3.836493e-05 3.026145e-05 5.179061e-06
[1155,] 3.866141e-05 3.026145e-05 5.219364e-06
[1156,] 4.346852e-05 3.154992e-05 6.141682e-06
[1157,] 3.268025e-05 4.891187e-05 7.107416e-06
[1158,] 5.428065e-05 4.113001e-05 1.002152e-05
[1159,] 3.941081e-05 3.025072e-05 5.237099e-06
[1160,] 6.555118e-05 4.951681e-05 1.467380e-05
[1161,] 1.606636e-04 7.737773e-05 5.716260e-05
[1162,] 3.891976e-05 3.025214e-05 5.184823e-06
[1163,] 1.591941e-04 8.274888e-05 6.063030e-05
[1164,] 3.935321e-05 3.025233e-05 5.243345e-06
[1165,] 3.323709e-05 1.051829e-04 1.567058e-05
[1166,] 2.413789e-04 8.296956e-05 9.254650e-05
[1167,] 1.701380e-04 7.264492e-05 5.681860e-05
[1168,] 5.843099e-05 3.831045e-05 1.002811e-05
[1169,] 3.181629e-05 3.591026e-05 5.092500e-06
[1170,] 3.947697e-05 1.540334e-04 2.745021e-05
[1171,] 7.043184e-05 3.789008e-05 1.194946e-05
[1172,] 4.138646e-05 3.055156e-05 5.645202e-06
[1173,] 1.863100e-04 1.018688e-04 8.924131e-05
[1174,] 7.244232e-05 3.872107e-05 1.257094e-05
[1175,] 1.317625e-04 1.046541e-04 6.451300e-05
[1176,] 6.454302e-05 3.666147e-05 1.048288e-05
[1177,] 3.823124e-05 3.533389e-05 6.010082e-06
[1178,] 5.622068e-05 3.727737e-05 9.362958e-06
[1179,] 6.016702e-05 1.006200e-04 2.744935e-05
[1180,] 4.527195e-05 3.167841e-05 6.407961e-06
[1181,] 5.036470e-05 5.557309e-05 1.262749e-05
[1182,] 4.973914e-05 6.878846e-05 1.545987e-05
[1183,] 4.140859e-05 6.981888e-05 1.303535e-05
[1184,] 5.945756e-05 7.802703e-05 2.039765e-05
[1185,] 4.875443e-05 1.421806e-04 3.046559e-05
[1186,] 4.827350e-05 1.933527e-04 4.096131e-05
[1187,] 4.003556e-05 8.833214e-05 1.594491e-05
[1188,] 3.403822e-05 4.570480e-05 6.979059e-06
[1189,] 3.869721e-05 8.657100e-05 1.508485e-05
[1190,] 4.467442e-05 3.024333e-05 5.731232e-06
[1191,] 5.869888e-05 2.303531e-04 5.916992e-05
[1192,] 5.545837e-05 3.023092e-05 7.085427e-06
[1193,] 4.265234e-05 3.825143e-05 7.333095e-06
[1194,] 4.718269e-05 1.849957e-04 3.842816e-05
[1195,] 9.022775e-05 1.420866e-04 5.585323e-05
[1196,] 4.673458e-05 3.042097e-05 6.363937e-06
[1197,] 4.416216e-05 3.018529e-05 5.363450e-06
[1198,] 4.382096e-05 3.028723e-05 5.829903e-06
[1199,] 2.757858e-05 3.693243e-05 4.558465e-06
[1200,] 3.889040e-05 9.367195e-05 1.606412e-05
[1201,] 4.146977e-05 3.261047e-05 6.046329e-06
[1202,] 4.018831e-05 9.708618e-05 1.718594e-05
[1203,] 7.300265e-05 7.407000e-05 2.374646e-05
[1204,] 4.392874e-05 3.026160e-05 5.707367e-06
[1205,] 4.467360e-05 5.818750e-05 1.156129e-05
[1206,] 2.808618e-05 3.731356e-05 4.692293e-06
[1207,] 2.643321e-05 3.596275e-05 4.250246e-06
[1208,] 7.413727e-05 7.084538e-05 2.306938e-05
[1209,] 7.189784e-05 7.084538e-05 2.238116e-05
[1210,] 2.641112e-05 3.604595e-05 4.256304e-06
[1211,] 3.788767e-05 9.006746e-05 1.506154e-05
[1212,] 4.137937e-05 4.042317e-05 7.426175e-06
[1213,] 7.576157e-05 6.881541e-05 2.290053e-05
[1214,] 7.615045e-05 6.829313e-05 2.284343e-05
[1215,] 4.389015e-05 3.020453e-05 5.360026e-06
[1216,] 4.017950e-05 9.754652e-05 1.726206e-05
[1217,] 4.365526e-05 3.016925e-05 5.162492e-06
[1218,] 4.373467e-05 3.017668e-05 5.193292e-06
[1219,] 7.888883e-05 5.956132e-05 2.065623e-05
[1220,] 4.409488e-05 3.018947e-05 5.302112e-06
[1221,] 3.973476e-05 1.054127e-04 1.843976e-05
[1222,] 4.332896e-05 3.017668e-05 5.146446e-06
[1223,] 4.361142e-05 3.017668e-05 5.178461e-06
[1224,] 8.154817e-05 6.542898e-05 2.342787e-05
[1225,] 4.396386e-05 3.017205e-05 5.195623e-06
[1226,] 2.748223e-05 3.089184e-05 3.790705e-06
[1227,] 2.693326e-05 3.060525e-05 3.683011e-06
[1228,] 2.639613e-05 3.813418e-05 4.496951e-06
[1229,] 4.427612e-05 3.015865e-05 5.168968e-06
[1230,] 7.252892e-05 5.359616e-05 1.747009e-05
[1231,] 8.648224e-05 8.590035e-05 3.245971e-05
[1232,] 4.374178e-05 3.015098e-05 5.071496e-06
[1233,] 4.367918e-05 3.015303e-05 5.073471e-06
[1234,] 4.371741e-05 3.015388e-05 5.080442e-06
[1235,] 4.349307e-05 3.015521e-05 5.060351e-06
[1236,] 2.736614e-05 3.028173e-05 3.645191e-06
[1237,] 3.149724e-05 1.449070e-04 2.017269e-05
[1238,] 2.742044e-05 3.028173e-05 3.652262e-06
[1239,] 4.365715e-05 3.015652e-05 5.091365e-06
[1240,] 2.694230e-05 3.027821e-05 3.576255e-06
[1241,] 9.771958e-05 8.275797e-05 3.527108e-05
[1242,] 2.609991e-05 3.999236e-05 4.665764e-06
[1243,] 3.327690e-05 4.666325e-05 6.900932e-06
[1244,] 4.368600e-05 3.019725e-05 5.311385e-06
[1245,] 2.745865e-05 4.253205e-05 5.231433e-06
[1246,] 2.612356e-05 3.916735e-05 4.571232e-06
[1247,] 2.610340e-05 3.906338e-05 4.556053e-06
[1248,] 3.265627e-05 1.409380e-04 2.031386e-05
[1249,] 2.609113e-05 3.892209e-05 4.537886e-06
[1250,] 6.565642e-05 9.447458e-05 2.750932e-05
[1251,] 4.361640e-05 3.015547e-05 5.091616e-06
[1252,] 3.272699e-05 1.409267e-04 2.035858e-05
[1253,] 3.431578e-05 1.404942e-04 2.124883e-05
[1254,] 9.958295e-05 8.892456e-05 3.857737e-05
[1255,] 4.377690e-05 3.015892e-05 5.133769e-06
[1256,] 7.391826e-05 3.020044e-05 9.222368e-06
[1257,] 3.704112e-05 3.012306e-05 4.196816e-06
[1258,] 6.241602e-05 5.301939e-05 1.486822e-05
[1259,] 4.655500e-05 3.133855e-05 6.513610e-06
[1260,] 3.623819e-05 1.577916e-04 2.514240e-05
[1261,] 5.041594e-05 3.138419e-05 7.059018e-06
[1262,] 4.902645e-05 3.196021e-05 6.988494e-06
[1263,] 3.680671e-05 3.212968e-05 5.268610e-06
[1264,] 4.791631e-05 3.164836e-05 6.767318e-06
[1265,] 4.807887e-05 3.154461e-05 6.768398e-06
[1266,] 8.416093e-05 5.371984e-05 2.030956e-05
[1267,] 3.702414e-05 1.507987e-04 2.454120e-05
[1268,] 6.437803e-05 5.211756e-05 1.508775e-05
[1269,] 6.345479e-05 5.287927e-05 1.508676e-05
[1270,] 1.383478e-04 3.035305e-05 1.871499e-05
[1271,] 9.127945e-05 9.047444e-05 3.595090e-05
[1272,] 4.654476e-05 3.974989e-05 8.219297e-06
[1273,] 1.172226e-04 3.035327e-05 1.586118e-05
[1274,] 2.748673e-05 3.064268e-05 3.768193e-06
[1275,] 1.468506e-04 3.032626e-05 1.985121e-05
[1276,] 1.468506e-04 3.030292e-05 1.984120e-05
[1277,] 6.125969e-05 4.556799e-05 1.233903e-05
[1278,] 1.271156e-04 3.037074e-05 1.723639e-05
[1279,] 1.468506e-04 3.026188e-05 1.983113e-05
[1280,] 6.575568e-05 7.593092e-05 2.216440e-05
[1281,] 1.257137e-04 6.621001e-05 3.642206e-05
[1282,] 1.065020e-04 3.173737e-05 1.502389e-05
[1283,] 5.597193e-05 4.526371e-05 1.121378e-05
[1284,] 3.758998e-05 4.349670e-05 7.312395e-06
[1285,] 4.521159e-05 3.011973e-05 5.055453e-06
[1286,] 7.303181e-05 3.178015e-05 1.032678e-05
[1287,] 7.717975e-05 3.253022e-05 1.115836e-05
[1288,] 1.088388e-04 3.205565e-05 1.549176e-05
[1289,] 6.681647e-05 6.199981e-05 1.871660e-05
[1290,] 4.295472e-05 5.490976e-05 1.063426e-05
[1291,] 4.692515e-05 1.284175e-04 2.653245e-05
[1292,] 7.912261e-05 3.354670e-05 1.177466e-05
[1293,] 7.498971e-05 3.331659e-05 1.108930e-05
[1294,] 4.212328e-05 5.144948e-05 9.764679e-06
[1295,] 4.558451e-05 6.549599e-05 1.331213e-05
[1296,] 5.335672e-05 3.009128e-05 5.817644e-06
[1297,] 6.244842e-05 6.661754e-05 1.876003e-05
[1298,] 5.263639e-05 3.009128e-05 5.739126e-06
[1299,] 3.498907e-05 5.234902e-05 8.239370e-06
[1300,] 7.588443e-05 3.363802e-05 1.132644e-05
[1301,] 3.958818e-05 3.019712e-05 4.917071e-06
[1302,] 8.313708e-05 3.309302e-05 1.223361e-05
[1303,] 7.095066e-05 3.025752e-05 8.950324e-06
[1304,] 3.558832e-05 3.867390e-05 6.180211e-06
[1305,] 6.528960e-05 4.865255e-05 1.412070e-05
[1306,] 3.412033e-05 3.881969e-05 5.945998e-06
[1307,] 8.699168e-05 3.257564e-05 1.261384e-05
[1308,] 4.242918e-04 7.270324e-05 1.345274e-04
[1309,] 8.699168e-05 3.267041e-05 1.264729e-05
[1310,] 4.909160e-05 7.129114e-05 1.558817e-05
[1311,] 8.699168e-05 3.266153e-05 1.264415e-05
[1312,] 8.642298e-05 3.258177e-05 1.253025e-05
[1313,] 8.926952e-05 3.256571e-05 1.293580e-05
[1314,] 7.156606e-05 3.008604e-05 7.770555e-06
[1315,] 8.926952e-05 3.247042e-05 1.290131e-05
[1316,] 8.420879e-05 3.264221e-05 1.223108e-05
[1317,] 8.475339e-05 3.268854e-05 1.232603e-05
[1318,] 5.577408e-05 3.020668e-05 7.050028e-06
[1319,] 8.313708e-05 3.291164e-05 1.217108e-05
[1320,] 5.577408e-05 3.020200e-05 7.011211e-06
[1321,] 3.498907e-05 4.015407e-05 6.309761e-06
[1322,] 8.367004e-05 3.309118e-05 1.231108e-05
[1323,] 8.313708e-05 3.354822e-05 1.239185e-05
[1324,] 5.728790e-05 3.017457e-05 6.974019e-06
[1325,] 3.838280e-05 3.988130e-05 6.879135e-06
[1326,] 3.595260e-05 3.905303e-05 6.305804e-06
[1327,] 8.208826e-05 3.411208e-05 1.243500e-05
[1328,] 8.208826e-05 3.411208e-05 1.243500e-05
[1329,] 7.675235e-05 3.411208e-05 1.163060e-05
[1330,] 7.314606e-05 3.009156e-05 7.972989e-06
[1331,] 3.866341e-05 4.028460e-05 7.000756e-06
[1332,] 6.783906e-05 3.657921e-05 1.101801e-05
[1333,] 7.216723e-05 3.010100e-05 7.945718e-06
[1334,] 9.262647e-05 3.629815e-05 1.491478e-05
[1335,] 5.067404e-05 1.645446e-04 3.746772e-05
[1336,] 1.491668e-04 3.022418e-05 3.690590e-04
[1337,] 5.004837e-05 2.609536e-04 5.859387e-05
[1338,] 3.586920e-05 3.013657e-05 9.310646e-06
[1339,] 3.019766e-05 3.011694e-05 3.368556e-06
[1340,] 3.777646e-05 3.010738e-05 1.384638e-05
[1341,] 1.311028e-01 3.024430e-05 4.084395e-01
[1342,] 3.724012e-05 3.009900e-05 1.276543e-05
[1343,] 3.760292e-05 3.009454e-05 1.343158e-05
[1344,] 3.713948e-05 3.010070e-05 1.085772e-05
[1345,] 3.665246e-05 3.009222e-05 1.002490e-05
[1346,] 3.665246e-05 3.009900e-05 1.062442e-05
[1347,] 3.707499e-05 3.010070e-05 1.133446e-05
[1348,] 3.681862e-05 3.010228e-05 1.020280e-05
[1349,] 3.826885e-05 3.009900e-05 1.277565e-05
[1350,] 3.817187e-05 3.010554e-05 1.301933e-05
[1351,] 1.610787e-04 3.010605e-05 8.986701e-05
[1352,] 3.746230e-05 3.010368e-05 1.115498e-05
[1353,] 3.746230e-05 3.010368e-05 1.115498e-05
[1354,] 7.876682e-05 5.453118e-05 1.945354e-05
[1355,] 9.570663e-02 3.028195e-05 3.579296e-01
[1356,] 3.643758e-05 3.010921e-05 9.288480e-06
[1357,] 3.693409e-05 3.009608e-05 1.069588e-05
[1358,] 7.876682e-05 5.323329e-05 1.897855e-05
[1359,] 3.675066e-05 3.012829e-05 1.073998e-05
[1360,] 3.830606e-05 3.012021e-05 1.507157e-05
[1361,] 8.539009e-05 5.359841e-05 2.073092e-05
[1362,] 3.759137e-05 3.011454e-05 1.351155e-05
[1363,] 8.539009e-05 5.204350e-05 2.011245e-05
[1364,] 6.955865e-05 5.146993e-05 1.606119e-05
[1365,] 3.759137e-05 3.011936e-05 1.365925e-05
[1366,] 3.759137e-05 3.014820e-05 1.490077e-05
[1367,] 3.759137e-05 3.014820e-05 1.490077e-05
[1368,] 5.664897e-05 2.177043e-04 5.618087e-05
[1369,] 4.407676e-05 3.013235e-05 2.163742e-05
[1370,] 3.759079e-05 3.012782e-05 1.306268e-05
[1371,] 3.722811e-05 3.012838e-05 1.223015e-05
[1372,] 3.759079e-05 3.013316e-05 1.366384e-05
[1373,] 3.722811e-05 3.012838e-05 1.223015e-05
[1374,] 3.707241e-05 3.011947e-05 1.009873e-05
[1375,] 3.672117e-05 3.012082e-05 9.370628e-06
[1376,] 3.672117e-05 3.012082e-05 9.370628e-06
[1377,] 3.944199e-05 3.012316e-05 1.373072e-05
[1378,] 3.874791e-05 3.012316e-05 1.131793e-05
[1379,] 5.047866e-05 4.640761e-05 1.037532e-05
[1380,] 3.215545e-05 3.015856e-05 3.724774e-06
[1381,] 2.940907e-03 3.010976e-05 1.395063e-03
[1382,] 3.981137e-05 3.015020e-05 1.662240e-05
[1383,] 3.637772e-05 3.012735e-05 8.679842e-06
[1384,] 3.687407e-05 3.011202e-05 1.085694e-05
[1385,] 3.722871e-05 3.010736e-05 1.170185e-05
[1386,] 3.607212e-05 3.007311e-05 5.460856e-06
[1387,] 3.749378e-05 3.007088e-05 7.115462e-06
[1388,] 3.710311e-05 3.007040e-05 7.491891e-06
[1389,] 3.728913e-05 3.007337e-05 9.345751e-06
[1390,] 3.783092e-05 3.007409e-05 8.779074e-06
[1391,] 6.337774e-05 1.377413e-04 3.991709e-05
[1392,] 6.365080e-05 1.339943e-04 3.899624e-05
[1393,] 3.855659e-05 3.007147e-05 9.979136e-06
[1394,] 3.108968e-05 3.027418e-05 4.129462e-06
[1395,] 6.509318e-05 1.342857e-04 4.001884e-05
[1396,] 6.678320e-05 1.333283e-04 4.081526e-05
[1397,] 3.837095e-05 3.007299e-05 1.111379e-05
[1398,] 6.525186e-05 1.351535e-04 4.038513e-05
[1399,] 6.525186e-05 1.347788e-04 4.027188e-05
[1400,] 6.391875e-05 1.294966e-04 3.784541e-05
[1401,] 6.476748e-05 1.340676e-04 3.974690e-05
[1402,] 6.516742e-05 1.331068e-04 3.970897e-05
[1403,] 6.298687e-05 3.007409e-05 2.174190e-05
[1404,] 6.633439e-05 1.276835e-04 3.879141e-05
[1405,] 6.392771e-05 1.327433e-04 3.880667e-05
[1406,] 4.180405e-05 3.007419e-05 1.093307e-05
[1407,] 9.293736e-05 4.868843e-05 2.043784e-05
[1408,] 1.973780e-04 3.017775e-05 2.344249e-05
[1409,] 3.207765e-05 3.119991e-05 4.459393e-06
[1410,] 3.237669e-05 3.132889e-05 4.519127e-06
[1411,] 6.122150e-05 1.178804e-04 3.287423e-05
[1412,] 3.228403e-05 3.116475e-05 4.482838e-06
[1413,] 3.427917e-05 3.274780e-05 4.997866e-06
[1414,] 6.482339e-05 1.191477e-04 3.529904e-05
[1415,] 3.040140e-05 3.276912e-05 4.440103e-06
[1416,] 6.241807e-05 1.212797e-04 3.453132e-05
[1417,] 3.335819e-05 3.275611e-05 4.865814e-06
[1418,] 3.224663e-05 3.187941e-05 4.579819e-06
[1419,] 3.301330e-05 3.188380e-05 4.688496e-06
[1420,] 1.234372e-04 3.842137e-05 2.099342e-05
[1421,] 3.284339e-04 4.839930e-05 6.953078e-05
[1422,] 3.739584e-05 3.008618e-05 4.056413e-06
[1423,] 1.011666e-04 3.739866e-05 1.678006e-05
[1424,] 6.494169e-05 1.310622e-04 3.894217e-05
[1425,] 7.733426e-05 3.013263e-05 8.891528e-06
[1426,] 6.514400e-05 4.063000e-05 1.171072e-05
[1427,] 5.701534e-05 6.794450e-05 1.706772e-05
[1428,] 6.186330e-05 9.701535e-05 2.710420e-05
[1429,] 2.344943e-03 1.227813e-04 1.212617e-03
[1430,] 2.069772e-03 1.165700e-04 1.019392e-03
[1431,] 6.173461e-05 1.028706e-04 2.867877e-05
[1432,] 3.588598e-03 3.623378e-05 5.713474e-04
[1433,] 2.153326e-03 1.127532e-04 1.026209e-03
[1434,] 2.590835e-03 1.137502e-04 1.243828e-03
[1435,] 2.399068e-03 1.182392e-04 1.196692e-03
[1436,] 4.409691e-05 3.028741e-05 5.970361e-06
[1437,] 4.419930e-05 3.034206e-05 5.996047e-06
[1438,] 6.105445e-05 1.061471e-04 2.923650e-05
[1439,] 5.987959e-05 1.539587e-04 4.034293e-05
[1440,] 6.091522e-05 1.063727e-04 2.922318e-05
[1441,] 4.185215e-05 1.390001e-04 2.560408e-05
[1442,] 6.131739e-05 1.037870e-04 2.871706e-05
[1443,] 4.330501e-05 1.333943e-04 2.541609e-05
[1444,] 1.544160e-03 9.118781e-05 5.988335e-04
[1445,] 6.115585e-05 1.042610e-04 2.874578e-05
[1446,] 3.397660e-03 1.083871e-04 1.553709e-03
[1447,] 3.308747e-03 1.106859e-04 1.544441e-03
[1448,] 2.909083e-03 1.165482e-04 1.429129e-03
[1449,] 4.362175e-05 3.016725e-05 5.164593e-06
[1450,] 1.235847e-04 4.760309e-05 2.658754e-05
[1451,] 1.616674e-03 1.036415e-04 7.100362e-04
[1452,] 3.222395e-03 1.109406e-04 1.507997e-03
[1453,] 5.560996e-05 3.234643e-05 7.987250e-06
[1454,] 5.560996e-05 3.248504e-05 8.021110e-06
[1455,] 1.220709e-04 4.671487e-05 2.574760e-05
[1456,] 5.639234e-05 3.200547e-05 8.014862e-06
[1457,] 6.086869e-05 1.132000e-04 3.108753e-05
[1458,] 4.251312e-05 3.020914e-05 5.392681e-06
[1459,] 6.093855e-05 1.137530e-04 3.128108e-05
[1460,] 4.291669e-05 9.802627e-05 1.854574e-05
[1461,] 6.106705e-05 1.131993e-04 3.120231e-05
[1462,] 6.099906e-05 1.145977e-04 3.155512e-05
[1463,] 4.369494e-05 3.020760e-05 5.387276e-06
[1464,] 1.147391e-04 4.621655e-05 2.392271e-05
[1465,] 5.841910e-05 3.097534e-05 8.037326e-06
[1466,] 1.189748e-04 4.574648e-05 2.454334e-05
[1467,] 2.773367e-03 1.104250e-04 1.293225e-03
[1468,] 1.205827e-04 4.560873e-05 2.479710e-05
[1469,] 8.081952e-05 3.136922e-05 1.124487e-05
[1470,] 8.345408e-05 3.081500e-05 1.140791e-05
[1471,] 7.674086e-05 3.358452e-05 1.143883e-05
[1472,] 1.165025e-04 4.497031e-05 2.360133e-05
[1473,] 3.908698e-05 5.255979e-05 9.124888e-06
[1474,] 9.412651e-05 3.125565e-05 1.307440e-05
[1475,] 3.524032e-03 8.936849e-05 1.335299e-03
[1476,] 1.164419e-04 4.432223e-05 2.322729e-05
[1477,] 1.223290e-04 4.415682e-05 2.430407e-05
[1478,] 6.903396e-05 6.436809e-05 1.959228e-05
[1479,] 6.189292e-05 1.238505e-04 3.466350e-05
[1480,] 6.193495e-05 1.229261e-04 3.442946e-05
[1481,] 3.004197e-03 9.607111e-05 1.222358e-03
[1482,] 1.338441e-03 6.296063e-05 3.676098e-04
[1483,] 4.191571e-05 3.017952e-05 5.122163e-06
[1484,] 4.228390e-05 3.019450e-05 5.266018e-06
[1485,] 6.963380e-04 7.537736e-05 2.253635e-04
[1486,] 1.243974e-03 6.116743e-05 3.341525e-04
[1487,] 3.456861e-03 7.712286e-05 1.135447e-03
[1488,] 1.130535e-03 6.032680e-05 3.006224e-04
[1489,] 1.402309e-03 3.265941e-05 2.041645e-04
[1490,] 6.089649e-05 1.305314e-04 3.586723e-05
[1491,] 6.731672e-05 4.090533e-05 1.226998e-05
[1492,] 3.248812e-05 3.014758e-05 3.739888e-06
[1493,] 5.108447e-04 3.627205e-05 8.391669e-05
[1494,] 7.027631e-05 1.159514e-04 3.720533e-05
[1495,] 4.039142e-05 3.014308e-05 4.632784e-06
[1496,] 4.364165e-05 3.018605e-05 5.216157e-06
[1497,] 6.833673e-05 1.154735e-04 3.595516e-05
[1498,] 4.111731e-05 3.014550e-05 4.730357e-06
[1499,] 6.861180e-05 1.169492e-04 3.657731e-05
[1500,] 4.039142e-05 3.014826e-05 4.650760e-06
[1501,] 2.315675e-04 3.233276e-05 3.308140e-05
[1502,] 6.845602e-05 4.418808e-05 1.353295e-05
[1503,] 5.195164e-04 3.006637e-05 5.516804e-05
[1504,] 5.685745e-04 3.006690e-05 6.039917e-05
[1505,] 4.154415e-05 3.014663e-05 4.776045e-06
[1506,] 4.204798e-05 3.014489e-05 4.822071e-06
[1507,] 2.928809e-03 3.757376e-05 4.817826e-04
[1508,] 4.936119e-03 4.159939e-05 8.966932e-04
[1509,] 5.274899e-04 3.453327e-05 8.240359e-05
[1510,] 3.017636e-03 3.757376e-05 4.963583e-04
[1511,] 5.113789e-04 3.478515e-05 8.047871e-05
[1512,] 4.186514e-04 3.006033e-05 4.422486e-05
[1513,] 3.422661e-05 4.428413e-05 6.775187e-06
[1514,] 4.325166e-05 3.014489e-05 4.960254e-06
[1515,] 4.159095e-05 3.015215e-05 4.802571e-06
[1516,] 4.627439e-04 3.453327e-05 7.227163e-05
[1517,] 6.718344e-05 1.134404e-04 3.467544e-05
[1518,] 2.117861e-03 3.562165e-05 3.312744e-04
[1519,] 4.259485e-05 3.014206e-05 4.870489e-06
[1520,] 4.159095e-05 3.013923e-05 4.740082e-06
[1521,] 2.219562e-04 3.026034e-05 2.852269e-05
[1522,] 2.172660e-04 3.025308e-05 2.772581e-05
[1523,] 4.182958e-05 3.014188e-05 4.781678e-06
[1524,] 4.866941e-03 3.885398e-05 8.290922e-04
[1525,] 4.159095e-05 3.013851e-05 4.739286e-06
[1526,] 4.234372e-05 3.013851e-05 4.825205e-06
[1527,] 5.407133e-03 3.891878e-05 9.223411e-04
[1528,] 6.693800e-05 1.114618e-04 3.392982e-05
[1529,] 4.182958e-05 3.013638e-05 4.757080e-06
[1530,] 4.285013e-05 3.013536e-05 4.868672e-06
[1531,] 5.575269e-03 3.885398e-05 9.494903e-04
[1532,] 3.473405e-04 3.018429e-05 4.093904e-05
[1533,] 4.258870e-03 3.824209e-05 7.150941e-04
[1534,] 4.234372e-05 3.013338e-05 4.802280e-06
[1535,] 4.259485e-05 3.013338e-05 4.830798e-06
[1536,] 4.285013e-05 3.012591e-05 4.822417e-06
[1537,] 4.992881e-04 3.006317e-05 5.294315e-05
[1538,] 3.410616e-05 4.141141e-05 6.315935e-06
[1539,] 4.339997e-05 3.012253e-05 4.869737e-06
[1540,] 4.339997e-05 3.012167e-05 4.866089e-06
[1541,] 3.417422e-05 4.155656e-05 6.351874e-06
[1542,] 6.636920e-05 4.391205e-05 1.302127e-05
[1543,] 4.425379e-05 3.010867e-05 4.908961e-06
[1544,] 2.557077e-04 3.021874e-05 3.155319e-05
[1545,] 6.699669e-05 4.418181e-05 1.323405e-05
[1546,] 6.713945e-05 1.086844e-04 3.318487e-05
[1547,] 2.168072e-04 3.021227e-05 2.659509e-05
[1548,] 4.366847e-05 3.012163e-05 4.901551e-06
[1549,] 4.452783e-04 3.005819e-05 4.698117e-05
[1550,] 3.402820e-05 4.196196e-05 6.383483e-06
[1551,] 5.445177e-04 3.516848e-05 8.667028e-05
[1552,] 2.003127e-03 3.580810e-05 3.150156e-04
[1553,] 2.711754e-03 3.926313e-05 4.672898e-04
[1554,] 3.411524e-05 4.252774e-05 6.488216e-06
[1555,] 6.670719e-05 1.070049e-04 3.244024e-05
[1556,] 4.354458e-05 3.012805e-05 4.914694e-06
[1557,] 6.785255e-05 9.797810e-05 3.022173e-05
[1558,] 3.991810e-05 3.013336e-05 4.526653e-06
[1559,] 4.343498e-05 3.023180e-05 5.422744e-06
[1560,] 6.663260e-05 4.377221e-05 1.303458e-05
[1561,] 4.450056e-05 3.013294e-05 5.045511e-06
[1562,] 4.481589e-05 3.013390e-05 5.085841e-06
[1563,] 6.799597e-05 3.025092e-05 8.756495e-06
[1564,] 1.598620e-04 3.012072e-05 1.774503e-05
[1565,] 3.282228e-05 3.021480e-05 4.159189e-06
[1566,] 6.825827e-05 9.508818e-05 2.950683e-05
[1567,] 4.242189e-05 3.011527e-05 4.749160e-06
[1568,] 4.290938e-05 3.012442e-05 4.823903e-06
[1569,] 4.377834e-04 3.006029e-05 4.622911e-05
[1570,] 6.652471e-05 9.589241e-05 2.895159e-05
[1571,] 3.542363e-05 3.012066e-05 3.970325e-06
[1572,] 4.387233e-05 3.012240e-05 4.922881e-06
[1573,] 4.311031e-05 3.012123e-05 4.834347e-06
[1574,] 3.496373e-03 5.182970e-05 7.847433e-04
[1575,] 5.780697e-04 3.005231e-05 6.056624e-05
[1576,] 3.569706e-04 6.218618e-05 1.005158e-04
[1577,] 4.412622e-05 3.011912e-05 4.940740e-06
[1578,] 4.669964e-05 3.016293e-05 5.442207e-06
[1579,] 5.215982e-04 3.005188e-05 5.463063e-05
[1580,] 4.167127e-04 3.005188e-05 4.365099e-05
[1581,] 4.741741e-05 3.016752e-05 5.632021e-06
[1582,] 2.245790e-04 3.029028e-05 2.981597e-05
[1583,] 2.885640e-03 4.383499e-05 5.509638e-04
[1584,] 6.045481e-04 3.524317e-05 9.645170e-05
[1585,] 4.438413e-05 3.012182e-05 4.979469e-06
[1586,] 4.548483e-05 3.012201e-05 5.103937e-06
[1587,] 4.497139e-03 5.224324e-05 1.016225e-03
[1588,] 4.254390e-05 3.012977e-05 4.809949e-06
[1589,] 4.493909e-05 3.011851e-05 5.029740e-06
[1590,] 6.745793e-05 9.636882e-05 2.953548e-05
[1591,] 5.595619e-04 5.154912e-05 1.257985e-04
[1592,] 4.254390e-05 3.012790e-05 4.806707e-06
[1593,] 4.254390e-05 3.012741e-05 4.806168e-06
[1594,] 6.832914e-05 9.047628e-05 2.808910e-05
[1595,] 4.489129e-05 3.013723e-05 5.132519e-06
[1596,] 1.166011e-04 3.023568e-05 1.462332e-05
[1597,] 1.393734e-04 3.021018e-05 1.695946e-05
[1598,] 3.381089e-05 5.181061e-05 7.831982e-06
[1599,] 3.236635e-05 3.017657e-05 3.940360e-06
[1600,] 3.981915e-03 4.615686e-05 8.002138e-04
[1601,] 7.636178e-05 3.009110e-05 8.344965e-06
[1602,] 3.827160e-05 5.268955e-05 9.058707e-06
[1603,] 3.681264e-05 3.018279e-05 4.432898e-06
[1604,] 4.928351e-05 3.012375e-05 5.549193e-06
[1605,] 5.103342e-05 3.012279e-05 5.741878e-06
[1606,] 6.874809e-05 1.044895e-04 3.270952e-05
[1607,] 5.831653e-04 3.859383e-05 1.020822e-04
[1608,] 4.732133e-05 3.017101e-05 5.649958e-06
[1609,] 1.105935e-04 3.020735e-05 1.344321e-05
[1610,] 1.649138e-03 4.838457e-05 3.475360e-04
[1611,] 3.617108e-04 4.749117e-05 7.818741e-05
[1612,] 5.286957e-05 3.012957e-05 6.022100e-06
[1613,] 3.138457e-05 3.207811e-05 4.513104e-06
[1614,] 3.875176e-04 5.571525e-05 9.861479e-05
[1615,] 4.163013e-04 5.677378e-05 1.080214e-04
[1616,] 6.834533e-05 3.523448e-04 1.105477e-04
[1617,] 4.105684e-04 1.161591e-04 2.190372e-04
[1618,] 5.388384e-05 3.012797e-05 6.118079e-06
[1619,] 5.269292e-05 3.012785e-05 5.981350e-06
[1620,] 3.270926e-04 6.095681e-05 9.114904e-05
[1621,] 8.705788e-05 4.137675e-05 1.628134e-05
[1622,] 4.724077e-05 3.232108e-05 6.822399e-06
[1623,] 3.772589e-04 1.376715e-04 2.387956e-04
[1624,] 5.429309e-05 3.012766e-05 6.160193e-06
[1625,] 3.034821e-05 3.249105e-05 4.419117e-06
[1626,] 8.137250e-05 5.653964e-05 2.087137e-05
[1627,] 6.726882e-05 3.868283e-04 1.193240e-04
[1628,] 6.719760e-05 3.784966e-04 1.166033e-04
[1629,] 9.460161e-05 4.142623e-05 1.736279e-05
[1630,] 3.256451e-04 1.501173e-04 2.247434e-04
[1631,] 5.302346e-05 3.013243e-05 6.039161e-06
[1632,] 1.122863e-04 4.084703e-05 2.032200e-05
[1633,] 1.570163e-04 4.091383e-05 2.842973e-05
[1634,] 1.106979e-04 4.065098e-05 1.994386e-05
[1635,] 4.060947e-05 3.015735e-05 4.783990e-06
[1636,] 1.984166e-04 4.233187e-05 3.708948e-05
[1637,] 3.160249e-05 5.950878e-05 8.447764e-06
[1638,] 2.888892e-04 4.267751e-05 5.434849e-05
[1639,] 6.085919e-05 3.023674e-05 8.002106e-06
[1640,] 6.427121e-05 3.868510e-04 1.134173e-04
[1641,] 3.753313e-05 8.098177e-05 1.364127e-05
[1642,] 4.473167e-05 3.019771e-05 5.581729e-06
[1643,] 4.507260e-05 3.019787e-05 5.622970e-06
[1644,] 2.751406e-05 3.144627e-04 3.848797e-05
[1645,] 3.604341e-05 3.200151e-05 5.162755e-06
[1646,] 3.631505e-05 3.264597e-05 5.307643e-06
[1647,] 6.645308e-05 4.272291e-04 1.300870e-04
[1648,] 3.645561e-05 3.368803e-05 5.500147e-06
[1649,] 3.758671e-05 8.544869e-05 1.442064e-05
[1650,] 3.705795e-05 3.346572e-05 5.555695e-06
[1651,] 3.758671e-05 8.555270e-05 1.443823e-05
[1652,] 3.637559e-05 3.365801e-05 5.482914e-06
[1653,] 3.615985e-05 1.942577e-04 3.162305e-05
[1654,] 6.568793e-05 9.256685e-04 2.793664e-04
[1655,] 3.613968e-05 3.062398e-05 4.953656e-06
[1656,] 6.600161e-05 9.198537e-04 2.791058e-04
[1657,] 5.930767e-05 3.021818e-05 7.614492e-06
[1658,] 5.235269e-05 3.022050e-05 6.745998e-06
[1659,] 3.743095e-05 7.025251e-05 1.179994e-05
[1660,] 2.844624e-05 3.516067e-04 4.441146e-05
[1661,] 6.538223e-05 9.140807e-04 2.743967e-04
[1662,] 6.562383e-05 9.026586e-04 2.720905e-04
[1663,] 5.548103e-05 3.020657e-05 7.020710e-06
[1664,] 4.191351e-05 3.016545e-05 4.954558e-06
[1665,] 6.324318e-05 8.630642e-04 2.493074e-04
[1666,] 3.645561e-05 3.112880e-05 5.080502e-06
[1667,] 2.850794e-05 3.168501e-04 4.011037e-05
[1668,] 6.501901e-05 8.865624e-04 2.644432e-04
[1669,] 4.843040e-05 3.021242e-05 6.167223e-06
[1670,] 3.801464e-05 1.801733e-04 3.087314e-05
[1671,] 3.881555e-05 1.965449e-04 3.441687e-05
[1672,] 6.455503e-05 7.184985e-04 2.123501e-04
[1673,] 6.450176e-05 7.184985e-04 2.121507e-04
[1674,] 3.606746e-05 3.031736e-05 4.893584e-06
[1675,] 4.267823e-05 1.186606e-04 2.235965e-05
[1676,] 4.332804e-05 1.186606e-04 2.269390e-05
[1677,] 6.450176e-05 9.800702e-05 2.864830e-05
[1678,] 6.390382e-05 6.716830e-04 1.961769e-04
[1679,] 3.003989e-05 2.546018e-04 3.391166e-05
[1680,] 6.122995e-05 3.019063e-05 7.563262e-06
[1681,] 4.328839e-05 1.063367e-04 2.032797e-05
[1682,] 6.048141e-05 3.018525e-05 7.418177e-06
[1683,] 2.897143e-05 2.628332e-04 3.380270e-05
[1684,] 4.328839e-05 1.123251e-04 2.146779e-05
[1685,] 3.621379e-05 3.120401e-05 5.058539e-06
[1686,] 6.103403e-05 3.018616e-05 7.495557e-06
[1687,] 3.780809e-05 7.673045e-05 1.302627e-05
[1688,] 6.048141e-05 3.018436e-05 7.408654e-06
[1689,] 2.846194e-05 2.538064e-04 3.209125e-05
[1690,] 6.372691e-05 6.930650e-04 2.018271e-04
[1691,] 4.535011e-05 3.018306e-05 5.536162e-06
[1692,] 5.405648e-05 3.018615e-05 6.636230e-06
[1693,] 4.518871e-05 1.082848e-04 2.159177e-05
[1694,] 4.486365e-05 1.093241e-04 2.164387e-05
[1695,] 4.486365e-05 1.073513e-04 2.125500e-05
[1696,] 2.902920e-05 2.459782e-04 3.169818e-05
[1697,] 4.451233e-05 1.082848e-04 2.127390e-05
[1698,] 2.890928e-05 2.462156e-04 3.160237e-05
[1699,] 5.582772e-05 3.018533e-05 6.844736e-06
[1700,] 4.451233e-05 1.073513e-04 2.109131e-05
[1701,] 6.311788e-05 7.065246e-04 2.034919e-04
[1702,] 4.546182e-05 3.018200e-05 5.539562e-06
[1703,] 6.288089e-05 6.887815e-04 1.975086e-04
[1704,] 3.786007e-05 7.352909e-05 1.249656e-05
[1705,] 6.374391e-05 6.584059e-04 1.911189e-04
[1706,] 4.518871e-05 1.082848e-04 2.159177e-05
[1707,] 4.551929e-05 1.102804e-04 2.214612e-05
[1708,] 6.307176e-05 7.021244e-04 2.020492e-04
[1709,] 4.585545e-05 1.102804e-04 2.230700e-05
[1710,] 6.399613e-05 3.018616e-05 7.858306e-06
[1711,] 6.297574e-05 6.845287e-04 1.966280e-04
[1712,] 6.326728e-05 6.764941e-04 1.953514e-04
[1713,] 4.585545e-05 1.112479e-04 2.250181e-05
[1714,] 3.739066e-05 7.223020e-05 1.211585e-05
[1715,] 6.501398e-05 3.018826e-05 8.000129e-06
[1716,] 4.693409e-05 1.112479e-04 2.302253e-05
[1717,] 3.759503e-05 7.344747e-05 1.239117e-05
[1718,] 6.625816e-05 3.018813e-05 8.158101e-06
[1719,] 6.314749e-05 5.792688e-04 1.667883e-04
[1720,] 3.585290e-05 3.032300e-05 4.864458e-06
[1721,] 3.771800e-05 1.716683e-04 2.917673e-05
[1722,] 6.563105e-05 3.019008e-05 8.103514e-06
[1723,] 2.949230e-05 2.457977e-04 3.216181e-05
[1724,] 3.850187e-05 1.681987e-04 2.919901e-05
[1725,] 6.305193e-05 7.096395e-04 2.041256e-04
[1726,] 3.631505e-05 3.026190e-05 4.882796e-06
[1727,] 3.654593e-05 3.026190e-05 4.914336e-06
[1728,] 4.606804e-05 3.018974e-05 5.677195e-06
[1729,] 6.625816e-05 3.019211e-05 8.204144e-06
[1730,] 6.369629e-05 6.345918e-04 1.846135e-04
[1731,] 4.612792e-05 3.019038e-05 5.690341e-06
[1732,] 3.839376e-05 7.420308e-05 1.279693e-05
[1733,] 6.359430e-05 5.814682e-04 1.687910e-04
[1734,] 3.662425e-05 3.026350e-05 4.935708e-06
[1735,] 6.339383e-05 6.211316e-04 1.796982e-04
[1736,] 3.933198e-05 1.584558e-04 2.811448e-05
[1737,] 9.334151e-05 7.204534e-05 3.036287e-05
[1738,] 2.921817e-05 3.081725e-04 3.994597e-05
[1739,] 2.959602e-05 3.008390e-04 3.949391e-05
[1740,] 6.291425e-05 6.136407e-04 1.759803e-04
[1741,] 6.390382e-05 6.136407e-04 1.791671e-04
[1742,] 3.670447e-05 3.025236e-05 4.877176e-06
[1743,] 3.849982e-05 1.522574e-04 2.642052e-05
[1744,] 2.945610e-05 2.347601e-04 3.069150e-05
[1745,] 6.556843e-05 6.170125e-04 1.854812e-04
[1746,] 2.987673e-05 2.254583e-04 2.988334e-05
[1747,] 5.822168e-05 3.021030e-05 7.393363e-06
[1748,] 3.696532e-05 3.024875e-05 4.890037e-06
[1749,] 3.837036e-05 6.716877e-05 1.157351e-05
[1750,] 6.472735e-05 6.164291e-04 1.826325e-04
[1751,] 3.307300e-05 1.788214e-04 2.617700e-05
[1752,] 6.354571e-05 5.955269e-04 1.727492e-04
[1753,] 3.197997e-05 2.477151e-04 3.507392e-05
[1754,] 2.901344e-05 2.342808e-04 3.018429e-05
[1755,] 6.349796e-05 5.616795e-04 1.627589e-04
[1756,] 4.660491e-05 1.197537e-04 2.460113e-05
[1757,] 6.803010e-05 3.021199e-05 8.649973e-06
[1758,] 6.267550e-05 5.648348e-04 1.612111e-04
[1759,] 6.356655e-05 5.816004e-04 1.687377e-04
[1760,] 3.834285e-05 6.698549e-05 1.153331e-05
[1761,] 3.770940e-05 3.024894e-05 4.998849e-06
[1762,] 3.826477e-05 6.267856e-05 1.076702e-05
[1763,] 2.836789e-05 2.793562e-04 3.521298e-05
[1764,] 2.846232e-05 3.128654e-04 3.955568e-05
[1765,] 2.704505e-05 4.301271e-04 5.184195e-05
[1766,] 6.307576e-05 6.177912e-04 1.777511e-04
[1767,] 6.599633e-05 1.453514e-04 4.376279e-05
[1768,] 6.564324e-05 4.044836e-04 1.218511e-04
[1769,] 3.244190e-05 1.229005e-04 1.775192e-05
[1770,] 3.250377e-05 1.242671e-04 1.798080e-05
[1771,] 3.238792e-05 1.197044e-04 1.726429e-05
[1772,] 4.218670e-05 4.717836e-05 8.831386e-06
[1773,] 6.623057e-05 3.096047e-04 9.400778e-05
[1774,] 3.215882e-05 1.213082e-04 1.738209e-05
[1775,] 3.207754e-05 1.203072e-04 1.719950e-05
[1776,] 4.341864e-05 4.678132e-05 9.009349e-06
[1777,] 3.207754e-05 1.193170e-04 1.705809e-05
[1778,] 3.204004e-05 1.182402e-04 1.688662e-05
[1779,] 3.785536e-05 3.354339e-05 5.656640e-06
[1780,] 3.204004e-05 1.172724e-04 1.674855e-05
[1781,] 3.204004e-05 1.163150e-04 1.661196e-05
[1782,] 3.211713e-05 1.219400e-04 1.745181e-05
[1783,] 3.204004e-05 1.148697e-04 1.640595e-05
[1784,] 3.204004e-05 1.138378e-04 1.625873e-05
[1785,] 6.678753e-05 2.804641e-04 8.589236e-05
[1786,] 3.404602e-05 1.710254e-04 2.576226e-05
[1787,] 3.197127e-05 1.082462e-04 1.543143e-05
[1788,] 3.193698e-05 1.092111e-04 1.555417e-05
[1789,] 4.177942e-05 4.601597e-05 8.533501e-06
[1790,] 3.197127e-05 1.082462e-04 1.543143e-05
[1791,] 3.193698e-05 1.047487e-04 1.491923e-05
[1792,] 4.275542e-05 4.641347e-05 8.804557e-06
[1793,] 4.590764e-05 3.165922e-05 6.492518e-06
[1794,] 4.774169e-05 3.023861e-05 6.185398e-06
[1795,] 6.650787e-05 2.634461e-04 8.026591e-05
[1796,] 3.190796e-05 1.024970e-04 1.458739e-05
[1797,] 4.590764e-05 3.195180e-05 6.552470e-06
[1798,] 4.591272e-05 3.183926e-05 6.529927e-06
[1799,] 3.536109e-05 7.871318e-05 1.235962e-05
[1800,] 6.546467e-05 3.081351e-04 9.235799e-05
[1801,] 3.307260e-05 2.368602e-04 3.482932e-05
[1802,] 3.959242e-05 4.765618e-05 8.380922e-06
[1803,] 3.683197e-05 3.317062e-05 5.444731e-06
[1804,] 3.723526e-05 3.317062e-05 5.503566e-06
[1805,] 3.776929e-05 1.785132e-04 2.977111e-05
[1806,] 5.200008e-05 3.024484e-05 6.783580e-06
[1807,] 3.781062e-05 3.357051e-05 5.654335e-06
[1808,] 5.933904e-05 3.025117e-05 7.798344e-06
[1809,] 3.192836e-05 1.081462e-04 1.539918e-05
[1810,] 6.751835e-05 2.305053e-04 7.132690e-05
[1811,] 3.952242e-05 1.137878e-04 1.989467e-05
[1812,] 6.646882e-05 2.518979e-04 7.666924e-05
[1813,] 5.326175e-05 3.513952e-05 8.306665e-06
[1814,] 6.718359e-05 2.461210e-04 7.578345e-05
[1815,] 6.976888e-05 5.155911e-05 1.584998e-05
[1816,] 6.381848e-05 2.115497e-04 5.915771e-05
[1817,] 6.640322e-05 2.423338e-04 7.365799e-05
[1818,] 3.936485e-05 1.209193e-04 2.105484e-05
[1819,] 6.606075e-05 2.538307e-04 7.673906e-05
[1820,] 6.626648e-05 2.315821e-04 7.020604e-05
[1821,] 6.175760e-05 2.263872e-04 6.126656e-05
[1822,] 3.898188e-05 1.230185e-04 2.121610e-05
[1823,] 6.696405e-05 2.297725e-04 7.045826e-05
[1824,] 3.917167e-05 1.269594e-04 2.199797e-05
[1825,] 3.964655e-05 1.269594e-04 2.225771e-05
[1826,] 3.961464e-05 1.281405e-04 2.244642e-05
[1827,] 5.182791e-05 3.339021e-05 7.685713e-06
[1828,] 3.954164e-05 1.259087e-04 2.201723e-05
[1829,] 3.917167e-05 1.269594e-04 2.199797e-05
[1830,] 3.917167e-05 1.247548e-04 2.161727e-05
[1831,] 4.002034e-05 1.269594e-04 2.246224e-05
[1832,] 3.917167e-05 1.259087e-04 2.181654e-05
[1833,] 3.917167e-05 1.268207e-04 2.197402e-05
[1834,] 5.571332e-05 3.669214e-05 9.064333e-06
[1835,] 6.647450e-05 2.343487e-04 7.130051e-05
[1836,] 6.646882e-05 2.212246e-04 6.726869e-05
[1837,] 5.334107e-05 3.657859e-05 8.654981e-06
[1838,] 3.994458e-05 1.304248e-04 2.303057e-05
[1839,] 3.974136e-05 1.293361e-04 2.272574e-05
[1840,] 3.936485e-05 1.269594e-04 2.210361e-05
[1841,] 6.606197e-05 2.387472e-04 7.215493e-05
[1842,] 5.655177e-05 3.632268e-05 9.108272e-06
[1843,] 3.879543e-05 1.259087e-04 2.161253e-05
[1844,] 3.898188e-05 1.247548e-04 2.151528e-05
[1845,] 6.190930e-05 2.187478e-04 6.153664e-05
[1846,] 3.879543e-05 1.236149e-04 2.122009e-05
[1847,] 6.654970e-05 5.523895e-05 1.619333e-05
[1848,] 6.682175e-05 2.187478e-04 6.689694e-05
[1849,] 3.843242e-05 1.203865e-04 2.047952e-05
[1850,] 3.879543e-05 1.203865e-04 2.066773e-05
[1851,] 3.861229e-05 1.203865e-04 2.057276e-05
[1852,] 3.879543e-05 1.203865e-04 2.066773e-05
[1853,] 3.861229e-05 1.194075e-04 2.040602e-05
[1854,] 3.861229e-05 1.194075e-04 2.040602e-05
[1855,] 3.808234e-05 1.178066e-04 1.986385e-05
[1856,] 3.879543e-05 1.187610e-04 2.038892e-05
[1857,] 3.879543e-05 1.198337e-04 2.057244e-05
[1858,] 3.936485e-05 1.198337e-04 2.086647e-05
[1859,] 5.450100e-05 3.548951e-05 8.581871e-06
[1860,] 5.450100e-05 3.537168e-05 8.553774e-06
[1861,] 6.820478e-05 5.256771e-05 1.579795e-05
[1862,] 6.732946e-05 2.541288e-04 7.845157e-05
[1863,] 3.825578e-05 1.209193e-04 2.047723e-05
[1864,] 5.548174e-05 3.525502e-05 8.678197e-06
[1865,] 3.885163e-05 1.219077e-04 2.095678e-05
[1866,] 3.848658e-05 1.209193e-04 2.059737e-05
[1867,] 6.613111e-05 2.394773e-04 7.245550e-05
[1868,] 6.606075e-05 2.601708e-04 7.866684e-05
[1869,] 3.843242e-05 1.178066e-04 2.004141e-05
[1870,] 6.546336e-05 3.055392e-04 9.157794e-05
[1871,] 6.528125e-05 3.328865e-04 9.950928e-05
[1872,] 5.530325e-05 3.128748e-05 7.692187e-06
[1873,] 6.646882e-05 2.465276e-04 7.501902e-05
[1874,] 5.489918e-05 3.158208e-05 7.706813e-06
[1875,] 3.808234e-05 8.825974e-05 1.489644e-05
[1876,] 5.530325e-05 3.158208e-05 7.763204e-06
[1877,] 3.825578e-05 8.623908e-05 1.462126e-05
[1878,] 3.758485e-05 8.737994e-05 1.456071e-05
[1879,] 5.372204e-05 3.143690e-05 7.508508e-06
[1880,] 3.808234e-05 8.428383e-05 1.422775e-05
[1881,] 6.566496e-05 2.085358e-04 6.253900e-05
[1882,] 5.874692e-05 5.084181e-05 1.347119e-05
[1883,] 6.528125e-05 2.371364e-04 7.072171e-05
[1884,] 6.439594e-05 1.547267e-04 4.484637e-05
[1885,] 3.825578e-05 8.623908e-05 1.462126e-05
[1886,] 3.808234e-05 8.623908e-05 1.455660e-05
[1887,] 7.659236e-05 8.411759e-05 2.832323e-05
[1888,] 3.712224e-05 8.762549e-05 1.442652e-05
[1889,] 7.853457e-05 3.015784e-05 9.223714e-06
[1890,] 5.372204e-05 3.158208e-05 7.542534e-06
[1891,] 6.573319e-05 2.108859e-04 6.332106e-05
[1892,] 6.566496e-05 2.230536e-04 6.692595e-05
[1893,] 5.300297e-05 3.158208e-05 7.442183e-06
[1894,] 3.792894e-05 8.897213e-05 1.495729e-05
[1895,] 6.872587e-05 8.681290e-05 2.624818e-05
[1896,] 3.808234e-05 1.063139e-04 1.793208e-05
[1897,] 7.889593e-05 8.913318e-05 3.089711e-05
[1898,] 3.776147e-05 8.825974e-05 1.477411e-05
[1899,] 3.743580e-05 8.692834e-05 1.442977e-05
[1900,] 5.234189e-05 3.173833e-05 7.385650e-06
[1901,] 5.234189e-05 3.173833e-05 7.385650e-06
[1902,] 6.394341e-05 5.439317e-05 1.533036e-05
[1903,] 3.743580e-05 8.825974e-05 1.465001e-05
[1904,] 6.757645e-05 3.171890e-05 9.510043e-06
[1905,] 6.295158e-05 5.414212e-05 1.502634e-05
[1906,] 3.743580e-05 8.762549e-05 1.454509e-05
[1907,] 8.339257e-05 3.025230e-05 1.096342e-05
[1908,] 6.012963e-05 1.565254e-04 4.133313e-05
[1909,] 6.163417e-05 1.565254e-04 4.235598e-05
[1910,] 6.460584e-05 2.048782e-04 6.034399e-05
[1911,] 6.012963e-05 1.582840e-04 4.179530e-05
[1912,] 6.258260e-05 1.515644e-04 4.164437e-05
[1913,] 6.486368e-05 2.147842e-04 6.355404e-05
[1914,] 6.439371e-05 2.378908e-04 6.987156e-05
[1915,] 6.091403e-05 1.582840e-04 4.233453e-05
[1916,] 6.012963e-05 1.652004e-04 4.361277e-05
[1917,] 6.091403e-05 1.670839e-04 4.467663e-05
[1918,] 6.091403e-05 1.570661e-04 4.201034e-05
[1919,] 6.091403e-05 1.582840e-04 4.233453e-05
[1920,] 9.872868e-05 3.898677e-05 1.700291e-05
[1921,] 6.091403e-05 1.586526e-04 4.243263e-05
[1922,] 6.091403e-05 1.582840e-04 4.233453e-05
[1923,] 6.636413e-05 7.698274e-05 2.235897e-05
[1924,] 6.091403e-05 1.582840e-04 4.233453e-05
[1925,] 7.773162e-05 1.408610e-04 4.798009e-05
[1926,] 6.091403e-05 1.561438e-04 4.176484e-05
[1927,] 6.119522e-05 1.061609e-04 2.902903e-05
[1928,] 6.012963e-05 1.598884e-04 4.221691e-05
[1929,] 8.630920e-05 1.437555e-04 5.431067e-05
[1930,] 6.163417e-05 1.582840e-04 4.282955e-05
[1931,] 6.344398e-05 5.723573e-05 1.599855e-05
[1932,] 6.198746e-05 5.693074e-05 1.555313e-05
[1933,] 6.163417e-05 1.574915e-04 4.261613e-05
[1934,] 6.462614e-05 2.115270e-04 6.233293e-05
[1935,] 7.659236e-05 1.415018e-04 4.749379e-05
[1936,] 5.860917e-05 1.571896e-04 4.046674e-05
[1937,] 7.659236e-05 1.388791e-04 4.662190e-05
[1938,] 6.048207e-05 1.556314e-04 4.133354e-05
[1939,] 6.600270e-05 3.162198e-05 9.262498e-06
[1940,] 6.793086e-05 2.084951e-04 6.488558e-05
[1941,] 9.735518e-05 3.908370e-05 1.680872e-05
[1942,] 6.444997e-05 5.782463e-05 1.641438e-05
[1943,] 9.439691e-05 3.861763e-05 1.610827e-05
[1944,] 5.936147e-05 1.634462e-04 4.260363e-05
[1945,] 6.496377e-05 5.844902e-05 1.672047e-05
[1946,] 6.091403e-05 1.681014e-04 4.494414e-05
[1947,] 9.735518e-05 3.982498e-05 1.712382e-05
[1948,] 6.531546e-05 5.970034e-05 1.716569e-05
[1949,] 5.814323e-05 1.770606e-04 4.519648e-05
[1950,] 6.641646e-05 1.681014e-04 4.895424e-05
[1951,] 6.320477e-05 2.315794e-04 6.660118e-05
[1952,] 6.225581e-05 1.717559e-04 4.691339e-05
[1953,] 9.825551e-05 4.034495e-05 1.750445e-05
[1954,] 5.579712e-05 1.068153e-04 2.664111e-05
[1955,] 5.356861e-05 3.015298e-05 6.247615e-06
[1956,] 6.704451e-05 3.145181e-05 9.358212e-06
[1957,] 7.826624e-05 1.492920e-04 5.117759e-05
[1958,] 6.651996e-05 3.136647e-05 9.260709e-06
[1959,] 6.830539e-05 6.183504e-05 1.857667e-05
[1960,] 5.473813e-05 3.287226e-05 7.992939e-06
[1961,] 1.012250e-04 3.982498e-05 1.780106e-05
[1962,] 1.022605e-04 3.959937e-05 1.788158e-05
[1963,] 5.830771e-05 6.389865e-05 1.641513e-05
[1964,] 6.600270e-05 3.149654e-05 9.226991e-06
[1965,] 6.526888e-05 1.771564e-04 5.069233e-05
[1966,] 1.012250e-04 4.058548e-05 1.813706e-05
[1967,] 2.051162e-04 5.695108e-05 5.106568e-05
[1968,] 6.014902e-05 1.133959e-04 2.999818e-05
[1969,] 1.982391e-04 5.485735e-05 4.757645e-05
[1970,] 6.014902e-05 1.113502e-04 2.945983e-05
[1971,] 6.444608e-05 2.170154e-04 6.375567e-05
[1972,] 6.014902e-05 1.109245e-04 2.934780e-05
[1973,] 6.825952e-05 9.634769e-05 2.891678e-05
[1974,] 4.612070e-05 3.024744e-05 6.126067e-06
[1975,] 6.957280e-05 9.598756e-05 2.935866e-05
[1976,] 7.473996e-05 9.429444e-05 3.096707e-05
[1977,] 7.366528e-05 9.366945e-05 3.032447e-05
[1978,] 1.884590e-04 5.383510e-05 4.441187e-05
[1979,] 6.860808e-05 1.027959e-04 3.099634e-05
[1980,] 6.860808e-05 1.018621e-04 3.071464e-05
[1981,] 6.860808e-05 1.018621e-04 3.071464e-05
[1982,] 6.443323e-05 2.075396e-04 6.094237e-05
[1983,] 6.362328e-05 2.383986e-04 6.908608e-05
[1984,] 6.416619e-05 1.022571e-04 2.885467e-05
[1985,] 1.982391e-04 5.632847e-05 4.882991e-05
[1986,] 4.779532e-05 6.648044e-05 1.415795e-05
[1987,] 7.206194e-05 1.139511e-04 3.604435e-05
[1988,] 1.897485e-04 6.349894e-05 5.259729e-05
[1989,] 7.181758e-05 1.181897e-04 3.724908e-05
[1990,] 4.295933e-05 4.023326e-05 7.751215e-06
[1991,] 4.234020e-05 5.098015e-05 9.586871e-06
[1992,] 4.010093e-05 5.518045e-05 9.838427e-06
[1993,] 7.630795e-05 5.435429e-05 1.879251e-05
[1994,] 4.808867e-05 4.708132e-05 1.002737e-05
[1995,] 4.037564e-05 3.022145e-05 5.183891e-06
[1996,] 6.319322e-05 5.033576e-05 1.432568e-05
[1997,] 3.789047e-05 3.024179e-05 5.008881e-06
[1998,] 6.488119e-05 1.700636e-04 5.023609e-05
[1999,] 6.587632e-05 5.010429e-05 1.488640e-05
[2000,] 6.587632e-05 5.055349e-05 1.502273e-05
[2001,] 6.672858e-05 4.889663e-05 1.471082e-05
[2002,] 6.593127e-05 4.889663e-05 1.453161e-05
[2003,] 6.672858e-05 4.897631e-05 1.473536e-05
[2004,] 4.094113e-05 4.393598e-05 8.053350e-06
[2005,] 3.832755e-05 3.025361e-05 5.152770e-06
[2006,] 5.784179e-05 4.737813e-05 1.212992e-05
[2007,] 6.473121e-05 1.691208e-04 4.982456e-05
[2008,] 6.181759e-05 5.070307e-05 1.411712e-05
[2009,] 6.432313e-05 1.761313e-04 5.153740e-05
[2010,] 4.550585e-05 7.034410e-05 1.415375e-05
[2011,] 4.813587e-05 9.164065e-05 1.945096e-05
[2012,] 8.420074e-05 8.667452e-05 3.200694e-05
[2013,] 5.315084e-05 6.324594e-05 1.491123e-05
[2014,] 1.269204e-04 8.430694e-05 4.678465e-05
[2015,] 3.394286e-05 8.611149e-05 1.297478e-05
[2016,] 4.025463e-05 6.974406e-05 1.250956e-05
[2017,] 6.230859e-05 6.014416e-05 1.691138e-05
[2018,] 5.922326e-05 9.345190e-05 2.481543e-05
[2019,] 4.940976e-05 3.287355e-05 7.255265e-06
[2020,] 3.764679e-05 3.455806e-05 5.811133e-06
[2021,] 5.396226e-05 3.090301e-05 7.456604e-06
[2022,] 1.274462e-04 3.879167e-05 2.182231e-05
[2023,] 5.322043e-05 3.080884e-05 7.332158e-06
[2024,] 6.246368e-05 3.166542e-05 8.796283e-06
[2025,] 5.205579e-05 3.080884e-05 7.171645e-06
[2026,] 3.635489e-05 3.172228e-05 5.154497e-06
[2027,] 3.499780e-05 3.194269e-05 4.996590e-06
[2028,] 3.706145e-05 3.182743e-05 5.273025e-06
[2029,] 6.843104e-05 3.056840e-05 9.361533e-06
[2030,] 6.052013e-05 3.257434e-05 8.749933e-06
[2031,] 6.998768e-05 1.834270e-04 5.823895e-05
[2032,] 5.222541e-05 4.399985e-05 1.017410e-05
[2033,] 5.303778e-05 4.455770e-05 1.046039e-05
[2034,] 5.719510e-05 3.025732e-05 7.707796e-06
[2035,] 5.782272e-05 3.050360e-05 7.876793e-06
[2036,] 5.903654e-05 3.048292e-05 8.039104e-06
[2037,] 9.610434e-05 6.361367e-05 2.751887e-05
[2038,] 5.819471e-05 3.060179e-05 7.954102e-06
[2039,] 4.626412e-05 5.023990e-05 1.029263e-05
[2040,] 5.389355e-05 3.068458e-05 7.382494e-06
[2041,] 4.927446e-05 3.022275e-05 6.288202e-06
[2042,] 5.016437e-05 6.687693e-05 1.494980e-05
[2043,] 4.993874e-05 3.781193e-05 8.378931e-06
[2044,] 3.924280e-05 4.465650e-05 7.787280e-06
[2045,] 4.714258e-05 3.024740e-05 6.240706e-06
[2046,] 4.247796e-05 3.590900e-05 6.782506e-06
[2047,] 5.467644e-05 3.466235e-05 8.420671e-06
[2048,] 5.248442e-05 5.674351e-05 1.315313e-05
[2049,] 9.095562e-05 7.390084e-05 2.937267e-05
[2050,] 5.263302e-05 3.158724e-05 7.405775e-06
[2051,] 5.438588e-05 4.588727e-05 1.104033e-05
[2052,] 5.311308e-05 4.937004e-05 1.159443e-05
[2053,] 5.311308e-05 5.226142e-05 1.226670e-05
[2054,] 5.369522e-05 3.265351e-05 7.800358e-06
[2055,] 5.229682e-05 5.559211e-05 1.284320e-05
[2056,] 6.164028e-05 3.193447e-05 8.760970e-06
[2057,] 9.255879e-05 6.127757e-05 2.487988e-05
[2058,] 3.344040e-05 6.229576e-05 9.248160e-06
[2059,] 2.953237e-05 7.114768e-05 9.344756e-06
[2060,] 3.727461e-05 5.736809e-05 9.484002e-06
[2061,] 4.704150e-05 1.053911e-04 2.183286e-05
[2062,] 3.397151e-05 3.019746e-05 4.199986e-06
[2063,] 4.567205e-05 9.890119e-05 1.991028e-05
[2064,] 3.367346e-05 3.019208e-05 4.130962e-06
[2065,] 3.380676e-05 3.020359e-05 4.205906e-06
[2066,] 3.371094e-05 3.019371e-05 4.143994e-06
[2067,] 3.342677e-05 3.019208e-05 4.100978e-06
[2068,] 3.323012e-05 3.017805e-05 3.999773e-06
[2069,] 6.797251e-05 6.003407e-05 1.793261e-05
[2070,] 3.354857e-05 3.019809e-05 4.147758e-06
[2071,] 3.371094e-05 3.019053e-05 4.127024e-06
[2072,] 3.330320e-05 3.017942e-05 4.015718e-06
[2073,] 4.410987e-05 8.152951e-05 1.587866e-05
[2074,] 3.795072e-05 6.476266e-05 1.089346e-05
[2075,] 3.241636e-05 3.019836e-05 4.005669e-06
[2076,] 4.442444e-05 7.904318e-05 1.550533e-05
[2077,] 3.398603e-05 5.610642e-05 8.467295e-06
[2078,] 4.471346e-05 7.626561e-05 1.506004e-05
[2079,] 3.130209e-05 7.085534e-05 9.852580e-06
[2080,] 3.300933e-05 3.060187e-05 4.516373e-06
[2081,] 4.666898e-05 6.145689e-05 1.268703e-05
[2082,] 3.831396e-05 5.951563e-05 1.010838e-05
[2083,] 3.636901e-05 6.095210e-05 9.831401e-06
[2084,] 5.616271e-05 6.249683e-05 1.547563e-05
[2085,] 8.344632e-05 9.988202e-05 3.601503e-05
[2086,] 5.350265e-05 4.286708e-05 1.015713e-05
[2087,] 3.459959e-05 3.369734e-05 5.195553e-06
[2088,] 4.780254e-05 3.025563e-05 6.444297e-06
[2089,] 5.014766e-05 8.593235e-05 1.921181e-05
[2090,] 8.455658e-05 3.188077e-05 1.285683e-05
[2091,] 1.033030e-04 3.268933e-05 1.612116e-05
[2092,] 6.232765e-05 3.222133e-05 8.996196e-06
[2093,] 5.147837e-05 8.621341e-05 1.969187e-05
[2094,] 1.903567e-04 3.385894e-05 4.810178e-05
[2095,] 4.901884e-04 3.418119e-05 1.548420e-04
[2096,] 5.014579e-05 8.534002e-05 1.907982e-05
[2097,] 3.099494e-05 3.334381e-05 4.611117e-06
[2098,] 4.437543e-05 7.326657e-05 1.469432e-05
[2099,] 8.225360e-05 7.952315e-05 2.860137e-05
[2100,] 7.470421e-05 8.404854e-05 2.747828e-05
[2101,] 2.702021e-04 3.341707e-05 9.014337e-05
[2102,] 4.593241e-05 3.025352e-05 6.066869e-06
[2103,] 7.371801e-05 9.014062e-05 2.903399e-05
[2104,] 6.228803e-05 1.001066e-04 2.753227e-05
[2105,] 7.043429e-05 8.518332e-05 2.629605e-05
[2106,] 5.769071e-05 3.192890e-05 8.182661e-06
[2107,] 6.305872e-05 5.446331e-05 1.524725e-05
[2108,] 6.682582e-05 8.388874e-05 2.465793e-05
[2109,] 5.937093e-05 5.353900e-05 1.414732e-05
[2110,] 4.654835e-05 3.022808e-05 5.900298e-06
[2111,] 6.555374e-05 9.680632e-05 2.789960e-05
[2112,] 6.409475e-05 5.624527e-05 1.598449e-05
[2113,] 7.007488e-05 3.571985e-05 1.109143e-05
[2114,] 6.123373e-05 3.521871e-05 9.566434e-06
[2115,] 4.595881e-05 3.588629e-05 7.326761e-06
[2116,] 9.932079e-05 3.784218e-05 1.660366e-05
[2117,] 1.036796e-04 3.694659e-05 1.692633e-05
[2118,] 9.932079e-05 3.650569e-05 1.602977e-05
[2119,] 4.331932e-05 3.017043e-05 5.151772e-06
[2120,] 1.074841e-04 3.595135e-05 1.708329e-05
[2121,] 5.036793e-05 3.020021e-05 6.216826e-06
[2122,] 1.649552e-04 3.023685e-05 2.138611e-05
[2123,] 1.660507e-04 3.028969e-05 2.231511e-05
[2124,] 4.958325e-05 3.430561e-05 7.563039e-06
[2125,] 2.995885e-05 3.021551e-05 3.809878e-06
[2126,] 9.220620e-05 1.371902e-04 5.837185e-05
[2127,] 5.591791e-05 3.026124e-05 7.530479e-06
[2128,] 5.135381e-05 7.004126e-05 1.605410e-05
[2129,] 8.791254e-05 3.894503e-05 1.513889e-05
[2130,] 7.365743e-05 3.047948e-05 1.000470e-05
[2131,] 6.969518e-05 3.024415e-05 9.149969e-06
[2132,] 7.355369e-05 3.024139e-05 9.611794e-06
[2133,] 7.558918e-05 3.023726e-05 9.824472e-06
[2134,] 4.830687e-05 7.525412e-05 1.644617e-05
[2135,] 7.694079e-05 3.023687e-05 9.994851e-06
[2136,] 5.537413e-05 3.473161e-05 8.536331e-06
[2137,] 4.697546e-05 7.796027e-05 1.657403e-05
[2138,] 5.343569e-05 3.026599e-05 7.019937e-06
[2139,] 6.050508e-05 4.824426e-05 1.296799e-05
[2140,] 3.863355e-05 3.910429e-05 6.717778e-06
[2141,] 4.883160e-05 3.069182e-05 6.723296e-06
[2142,] 2.940210e-05 3.507340e-05 4.604843e-06
[2143,] 4.688822e-05 3.455347e-05 7.279035e-06
[2144,] 4.332025e-05 3.869473e-05 7.536965e-06
[2145,] 3.670274e-05 4.059959e-05 6.628757e-06
[2146,] 4.897485e-05 7.944366e-05 1.762327e-05
[2147,] 4.414278e-05 6.391990e-05 1.273542e-05
[2148,] 3.245073e-05 3.476141e-05 5.029114e-06
[2149,] 6.867375e-05 6.373627e-05 1.955176e-05
[2150,] 4.174918e-05 3.562935e-05 6.675688e-06
[2151,] 4.350012e-05 7.150884e-05 1.404317e-05
[2152,] 3.979880e-05 3.025010e-05 5.282147e-06
[2153,] 3.421341e-05 3.311264e-05 5.063673e-06
[2154,] 3.429706e-05 3.406104e-05 5.222983e-06
[2155,] 4.360017e-05 3.025373e-05 5.863403e-06
[2156,] 4.920395e-05 5.207248e-05 1.133631e-05
[2157,] 2.940266e-05 3.305967e-05 4.350541e-06
[2158,] 3.764505e-05 3.361941e-05 5.661904e-06
[2159,] 3.957387e-05 3.367927e-05 5.967227e-06
[2160,] 4.581250e-05 4.197170e-05 8.528998e-06
[2161,] 2.793629e-05 3.202941e-05 4.000079e-06
[2162,] 4.999455e-05 7.305118e-05 1.651621e-05
[2163,] 4.368051e-05 7.706950e-05 1.521845e-05
[2164,] 3.302417e-05 3.027092e-05 4.393209e-06
[2165,] 3.700785e-05 4.374707e-05 7.262438e-06
[2166,] 3.823992e-05 3.059204e-05 5.222823e-06
[2167,] 4.064695e-05 3.025648e-05 5.440022e-06
[2168,] 6.416109e-05 1.161771e-04 3.272350e-05
[2169,] 1.206381e-04 1.399352e-04 7.356918e-05
[2170,] 2.229867e-04 3.105082e-05 3.097376e-05
[2171,] 8.280685e-05 3.093016e-04 1.177822e-04
[2172,] 5.799101e-05 1.568353e-04 3.989489e-05
[2173,] 9.262637e-05 3.261319e-05 1.345303e-05
[2174,] 5.123433e-05 1.637294e-04 3.815850e-05
[2175,] 3.991416e-04 3.043434e-05 5.417523e-05
[2176,] 3.800794e-04 3.043434e-05 5.158940e-05
[2177,] 4.612918e-05 2.146308e-04 4.494260e-05
[2178,] 6.692458e-05 1.265421e-04 3.715223e-05
[2179,] 3.820349e-05 5.615574e-05 9.512562e-06
[2180,] 4.123196e-05 1.176148e-04 2.140678e-05
[2181,] 6.227676e-05 8.346173e-05 2.286793e-05
[2182,] 5.169436e-05 2.191855e-04 5.157039e-05
[2183,] 4.123196e-05 1.250912e-04 2.276363e-05
[2184,] 7.526349e-05 2.083835e-04 7.181463e-05
[2185,] 3.127688e-05 2.620994e-04 3.656902e-05
[2186,] 1.398319e-04 3.025391e-05 1.868383e-05
[2187,] 7.119549e-05 3.025043e-05 9.461370e-06
[2188,] 3.289376e-05 1.226621e-04 1.787907e-05
[2189,] 6.406430e-05 3.025145e-05 8.528160e-06
[2190,] 6.500697e-05 3.025030e-05 8.637159e-06
[2191,] 6.500697e-05 3.025124e-05 8.650613e-06
[2192,] 4.023903e-05 6.247340e-05 1.130713e-05
[2193,] 6.224103e-05 3.025188e-05 8.291147e-06
[2194,] 3.155744e-05 1.073417e-04 1.503054e-05
[2195,] 3.155744e-05 1.070491e-04 1.498967e-05
[2196,] 4.123229e-05 6.322250e-05 1.173222e-05
[2197,] 5.491277e-05 1.565465e-04 3.910200e-05
[2198,] 6.458426e-05 3.025105e-05 8.591798e-06
[2199,] 5.491277e-05 1.552189e-04 3.876872e-05
[2200,] 6.408017e-05 3.025104e-05 8.527401e-06
[2201,] 5.908264e-05 3.025166e-05 7.867618e-06
[2202,] 7.160297e-05 3.025575e-05 9.597453e-06
[2203,] 6.363355e-05 3.025211e-05 8.479830e-06
[2204,] 5.500370e-05 1.381304e-04 3.453637e-05
[2205,] 6.519007e-05 3.025652e-05 8.748031e-06
[2206,] 6.270417e-05 3.025072e-05 8.337089e-06
[2207,] 7.139936e-05 3.244291e-05 1.032679e-05
[2208,] 6.236219e-05 3.025373e-05 8.331811e-06
[2209,] 3.190952e-05 8.592815e-05 1.217165e-05
[2210,] 6.334817e-05 3.060183e-05 8.683686e-06
[2211,] 6.128690e-05 3.051851e-05 8.376888e-06
[2212,] 4.676306e-05 3.023171e-05 5.948058e-06
[2213,] 2.974299e-05 4.482963e-05 5.938030e-06
[2214,] 5.500714e-05 3.057907e-05 7.533315e-06
[2215,] 6.055327e-05 3.068996e-05 8.325147e-06
[2216,] 6.329109e-05 3.075139e-05 8.720164e-06
[2217,] 5.969257e-05 3.091763e-05 8.268890e-06
[2218,] 5.885099e-05 3.074333e-05 8.104267e-06
[2219,] 2.687083e-05 4.316821e-05 5.715191e-06
[2220,] 2.714561e-05 4.486541e-05 5.436739e-06
[2221,] 2.738653e-05 4.556883e-05 5.570970e-06
[2222,] 4.196782e-05 3.052773e-05 5.734781e-06
[2223,] 4.196782e-05 3.047917e-05 5.725286e-06
[2224,] 4.313565e-05 3.026253e-05 5.830676e-06
[2225,] 4.213008e-05 3.047917e-05 5.747449e-06
[2226,] 2.710710e-05 4.780023e-05 5.784173e-06
[2227,] 4.555645e-05 3.043268e-05 6.205526e-06
[2228,] 4.362035e-05 3.030562e-05 5.915512e-06
[2229,] 5.007138e-05 9.413472e-05 2.134602e-05
[2230,] 5.606164e-05 8.371282e-05 2.127371e-05
[2231,] 4.085888e-05 3.060450e-05 5.597621e-06
[2232,] 2.769141e-05 5.457821e-05 6.741409e-06
[2233,] 4.085888e-05 3.063113e-05 5.602669e-06
[2234,] 4.995629e-05 9.376665e-05 2.121182e-05
[2235,] 4.043680e-05 3.063113e-05 5.544707e-06
[2236,] 4.302714e-05 3.071706e-05 5.917582e-06
[2237,] 4.043680e-05 3.075961e-05 5.568756e-06
[2238,] 3.808642e-05 3.094521e-05 5.277096e-06
[2239,] 4.078488e-05 3.092346e-05 5.647010e-06
[2240,] 5.058743e-05 9.046612e-05 2.072467e-05
[2241,] 3.937157e-05 3.084436e-05 5.437216e-06
[2242,] 2.758605e-05 5.495556e-05 6.763305e-06
[2243,] 4.926935e-05 9.933193e-05 2.216349e-05
[2244,] 4.255925e-05 3.092877e-05 5.894146e-06
[2245,] 4.302714e-05 3.100088e-05 5.973406e-06
[2246,] 5.349557e-05 9.093436e-05 2.204805e-05
[2247,] 2.737778e-05 6.363460e-05 7.782099e-06
[2248,] 2.746146e-05 7.204928e-05 8.833014e-06
[2249,] 4.186400e-05 3.083691e-05 5.779901e-06
[2250,] 4.361342e-05 3.100174e-05 6.021669e-06
[2251,] 5.138795e-05 1.499054e-04 3.497813e-05
[2252,] 5.222210e-05 1.448874e-04 3.435994e-05
[2253,] 2.743148e-05 7.692241e-05 9.421078e-06
[2254,] 4.970274e-05 1.587185e-04 3.580974e-05
[2255,] 4.825504e-05 1.641845e-04 3.594951e-05
[2256,] 5.048073e-05 1.519914e-04 3.483178e-05
[2257,] 5.879369e-05 1.527550e-04 4.087344e-05
[2258,] 4.825175e-05 2.849340e-04 6.252321e-05
[2259,] 4.829839e-05 1.768597e-04 3.877471e-05
[2260,] 3.403235e-05 1.636057e-04 2.504588e-05
[2261,] 9.313196e-05 3.217547e-05 1.338966e-05
[2262,] 4.613839e-05 1.612007e-04 3.371747e-05
[2263,] 4.594198e-05 1.521112e-04 3.166965e-05
[2264,] 4.518032e-05 1.681870e-04 3.443910e-05
[2265,] 4.371326e-05 1.852305e-04 3.668146e-05
[2266,] 4.865095e-05 6.805222e-05 1.496173e-05
[2267,] 4.630515e-05 6.608758e-05 1.381663e-05
[2268,] 4.570009e-05 6.723980e-05 1.387250e-05
[2269,] 3.603459e-05 4.342119e-05 7.024978e-06
[2270,] 4.344733e-05 6.715959e-05 1.316232e-05
[2271,] 3.665087e-05 4.067859e-05 6.639989e-06
[2272,] 5.458405e-05 3.652380e-05 1.867454e-05
[2273,] 3.839388e-05 3.410651e-05 5.869909e-06
[2274,] 3.845566e-05 8.622729e-05 1.477886e-05
[2275,] 4.533528e-05 6.686194e-05 1.368389e-05
[2276,] 3.877943e-05 7.388984e-05 1.290785e-05
[2277,] 4.205774e-05 6.868337e-05 1.302776e-05
[2278,] 4.205774e-05 6.911385e-05 1.310982e-05
[2279,] 3.579489e-05 4.131158e-05 6.588626e-06
[2280,] 3.600601e-05 4.194283e-05 6.728382e-06
[2281,] 3.979520e-05 6.911385e-05 1.239267e-05
[2282,] 3.979520e-05 6.911385e-05 1.239267e-05
[2283,] 5.527494e-05 3.476098e-05 1.865405e-05
[2284,] 4.000911e-05 6.827720e-05 1.230899e-05
[2285,] 4.000911e-05 6.751663e-05 1.217111e-05
[2286,] 4.205774e-05 6.668575e-05 1.264698e-05
[2287,] 4.000911e-05 6.785472e-05 1.223248e-05
[2288,] 4.000911e-05 6.709815e-05 1.209534e-05
[2289,] 5.781616e-05 6.513813e-05 1.686029e-05
[2290,] 4.024862e-05 6.674101e-05 1.210396e-05
[2291,] 3.958488e-05 6.672121e-05 1.189728e-05
[2292,] 3.937813e-05 6.594821e-05 1.169643e-05
[2293,] 3.958488e-05 6.554802e-05 1.168729e-05
[2294,] 3.979520e-05 6.672121e-05 1.196163e-05
[2295,] 3.809839e-05 6.520995e-05 1.118088e-05
[2296,] 3.917488e-05 6.445669e-05 1.137055e-05
[2297,] 3.917488e-05 6.410283e-05 1.130785e-05
[2298,] 3.948626e-05 6.667630e-05 1.185907e-05
[2299,] 3.979520e-05 6.481366e-05 1.161813e-05
[2300,] 4.012290e-05 6.481366e-05 1.171548e-05
[2301,] 3.995753e-05 6.365695e-05 1.145799e-05
[2302,] 3.876995e-05 5.145446e-05 8.971254e-06
[2303,] 3.977783e-05 5.839795e-05 1.045771e-05
[2304,] 3.957322e-05 6.293189e-05 1.121442e-05
[2305,] 3.957322e-05 6.299044e-05 1.122490e-05
[2306,] 3.782910e-05 6.512718e-05 1.108618e-05
[2307,] 3.957322e-05 5.963844e-05 1.062498e-05
[2308,] 3.957322e-05 6.161033e-05 1.097796e-05
[2309,] 3.885339e-05 6.092801e-05 1.065482e-05
[2310,] 3.564934e-05 3.030592e-05 4.744901e-06
[2311,] 4.643261e-04 3.195888e-05 1.467911e-04
[2312,] 4.318246e-04 3.252764e-05 1.387790e-04
[2313,] 4.235152e-05 4.880977e-05 9.305354e-06
[2314,] 5.132394e-05 6.083122e-05 1.392313e-05
[2315,] 2.916339e-05 6.130507e-05 9.648216e-06
[2316,] 8.282692e-04 3.024456e-05 2.741065e-04
[2317,] 2.619961e-05 5.880847e-05 7.983474e-06
[2318,] 6.906592e-05 8.367650e-05 2.626534e-05
[2319,] 7.862146e-04 3.024607e-05 2.622485e-04
[2320,] 2.598893e-05 6.091468e-05 7.175642e-06
[2321,] 2.582962e-05 6.079791e-05 7.013396e-06
[2322,] 2.592293e-05 6.058185e-05 7.012408e-06
[2323,] 4.090505e-05 6.292874e-05 1.159884e-05
[2324,] 3.973819e-05 6.223385e-05 1.113731e-05
[2325,] 7.512756e-04 3.024969e-05 2.454754e-04
[2326,] 8.884646e-04 3.024769e-05 2.919631e-04
[2327,] 2.583813e-05 5.871840e-05 6.776330e-06
[2328,] 8.275308e-04 3.024812e-05 2.714977e-04
[2329,] 3.849745e-05 3.972724e-05 6.805001e-06
[2330,] 2.936174e-05 5.583387e-05 9.771947e-06
[2331,] 1.073074e-03 3.183372e-05 3.640344e-04
[2332,] 3.240435e-05 3.924403e-05 9.902578e-06
[2333,] 3.898919e-05 3.782036e-05 6.561239e-06
[2334,] 8.706522e-04 3.025069e-05 2.855963e-04
[2335,] 2.601168e-05 5.951386e-05 7.209035e-06
[2336,] 2.601168e-05 5.951386e-05 7.209035e-06
[2337,] 3.928446e-05 3.283879e-05 5.744237e-06
[2338,] 3.875080e-05 3.563479e-05 6.146401e-06
[2339,] 1.106139e-03 3.025202e-05 3.612058e-04
[2340,] 2.604669e-05 5.958069e-05 7.318282e-06
[2341,] 3.884544e-05 3.620401e-05 6.259501e-06
[2342,] 3.871826e-05 3.620401e-05 6.239341e-06
[2343,] 3.817764e-05 3.587894e-05 6.098711e-06
[2344,] 2.612646e-05 5.952348e-05 7.658018e-06
[2345,] 3.533029e-05 3.782835e-05 1.080973e-05
[2346,] 2.598012e-05 5.896915e-05 7.206716e-06
[2347,] 2.601211e-05 5.897975e-05 7.320885e-06
[2348,] 4.730174e-05 6.031500e-05 1.563353e-05
[2349,] 7.214832e-05 5.041805e-05 2.169691e-05
[2350,] 5.956057e-05 3.283897e-05 8.675711e-06
[2351,] 3.340896e-05 4.082735e-05 6.245422e-06
[2352,] 2.817007e-05 6.082958e-05 9.309946e-06
[2353,] 3.354900e-05 3.991739e-05 6.302074e-06
[2354,] 5.713486e-03 3.135298e-05 1.805352e-03
[2355,] 3.168893e-05 6.105070e-05 1.046486e-05
[2356,] 6.424088e-05 3.802812e-05 1.945399e-05
[2357,] 6.409002e-05 3.453745e-05 9.805308e-06
[2358,] 3.431902e-05 4.236435e-05 6.695779e-06
[2359,] 3.348491e-05 3.024551e-05 6.870667e-06
[2360,] 7.064795e-03 3.211757e-05 2.205414e-03
[2361,] 6.132179e-05 3.266983e-05 1.902867e-05
[2362,] 7.947455e-05 3.719351e-05 2.402673e-05
[2363,] 8.341399e-05 4.093976e-05 2.493747e-05
[2364,] 5.867643e-03 3.275286e-05 1.826498e-03
[2365,] 6.281964e-03 3.279856e-05 1.953446e-03
[2366,] 5.875841e-05 3.607317e-05 9.392831e-06
[2367,] 8.319183e-03 3.279856e-05 2.582568e-03
[2368,] 1.064983e-04 4.033079e-05 3.167565e-05
[2369,] 9.193631e-05 3.875507e-05 2.755011e-05
[2370,] 9.193631e-05 3.950079e-05 2.749385e-05
[2371,] 3.206933e-05 4.344897e-05 6.242558e-06
[2372,] 9.113294e-05 4.568543e-05 2.694328e-05
[2373,] 1.029741e-02 3.354016e-05 3.174249e-03
[2374,] 4.823668e-05 6.332767e-05 1.583150e-05
[2375,] 2.973765e-04 3.377987e-05 8.981572e-05
[2376,] 9.267134e-03 3.360961e-05 2.852771e-03
[2377,] 1.104162e-02 3.362119e-05 3.405500e-03
[2378,] 3.629748e-05 6.499933e-05 1.189555e-05
[2379,] 7.084711e-05 4.346360e-05 1.358732e-05
[2380,] 4.320472e-05 3.438224e-05 6.663648e-06
[2381,] 3.887357e-05 1.048227e-04 1.356915e-05
[2382,] 6.250001e-05 7.012286e-05 1.930945e-05
[2383,] 6.810123e-05 7.358351e-05 2.199214e-05
[2384,] 1.779467e-03 3.018656e-05 6.314544e-04
[2385,] 1.291824e-03 3.022586e-05 4.284883e-04
[2386,] 5.865439e-03 3.077820e-05 1.874392e-03
[2387,] 7.022471e-05 6.800817e-05 2.125127e-05
[2388,] 1.190345e-02 3.016939e-05 4.226379e-03
[2389,] 6.398455e-05 6.589269e-05 1.860117e-05
[2390,] 2.058577e-03 3.021266e-05 7.398741e-04
[2391,] 1.238308e-02 3.015214e-05 4.360895e-03
[2392,] 1.205462e-02 3.010082e-05 4.120768e-03
[2393,] 6.082671e-05 7.344449e-05 1.966796e-05
[2394,] 6.189642e-05 3.363040e-05 9.280495e-06
[2395,] 6.296661e-05 6.589566e-05 1.831027e-05
[2396,] 2.834336e-03 3.015929e-05 1.002138e-03
[2397,] 6.347821e-05 6.570108e-05 1.840216e-05
[2398,] 6.264890e-05 6.507501e-05 1.800054e-05
[2399,] 5.089655e-05 6.391207e-05 1.445211e-05
[2400,] 5.963282e-05 6.334274e-05 1.671399e-05
[2401,] 5.171360e-03 3.008141e-05 1.741679e-03
[2402,] 1.759016e-02 3.006561e-05 5.738516e-03
[2403,] 4.665619e-03 3.008411e-05 1.576444e-03
[2404,] 5.790867e-05 7.268703e-05 1.856603e-05
[2405,] 3.088587e-03 3.012933e-05 1.079972e-03
[2406,] 6.980197e-05 3.029779e-05 9.311567e-06
[2407,] 2.779080e-03 3.013363e-05 9.734698e-04
[2408,] 2.926656e-03 3.014327e-05 1.029564e-03
[2409,] 6.480308e-03 3.006686e-05 2.145267e-03
[2410,] 3.019709e-03 3.014768e-05 1.064478e-03
[2411,] 2.514932e-03 3.015432e-05 8.884034e-04
[2412,] 2.398550e-03 3.017710e-05 8.534665e-04
[2413,] 5.803199e-05 7.601152e-05 1.942915e-05
[2414,] 5.730786e-05 7.593436e-05 1.917757e-05
[2415,] 3.325425e-03 3.012315e-05 1.159044e-03
[2416,] 5.730786e-05 7.593436e-05 1.917757e-05
[2417,] 5.790867e-05 7.541285e-05 1.923999e-05
[2418,] 3.133558e-03 3.014265e-05 1.102306e-03
[2419,] 3.362941e-03 3.014487e-05 1.184461e-03
[2420,] 3.215327e-03 3.014840e-05 1.136459e-03
[2421,] 5.790867e-05 7.534293e-05 1.922242e-05
[2422,] 5.790867e-05 7.519774e-05 1.918618e-05
[2423,] 6.154162e-05 8.244376e-05 2.224944e-05
[2424,] 3.215327e-03 3.015080e-05 1.137601e-03
[2425,] 5.778642e-05 7.497098e-05 1.909081e-05
[2426,] 3.215327e-03 3.015080e-05 1.137601e-03
[2427,] 3.215327e-03 3.015080e-05 1.137601e-03
[2428,] 5.790867e-05 7.567590e-05 1.930522e-05
[2429,] 5.697121e-05 7.534818e-05 1.892506e-05
[2430,] 5.766522e-05 7.625901e-05 1.937240e-05
[2431,] 3.109702e-03 3.015323e-05 1.101188e-03
[2432,] 5.790867e-05 7.565062e-05 1.929890e-05
[2433,] 2.996748e-03 3.015353e-05 1.061159e-03
[2434,] 3.109702e-03 3.015599e-05 1.102420e-03
[2435,] 2.341626e-03 3.010173e-05 8.082497e-04
[2436,] 7.209456e-03 3.005622e-05 2.386566e-03
[2437,] 5.692882e-05 7.475306e-05 1.876355e-05
[2438,] 3.109702e-03 3.015570e-05 1.102291e-03
[2439,] 3.109702e-03 3.015570e-05 1.102291e-03
[2440,] 5.692882e-05 7.430868e-05 1.865420e-05
[2441,] 5.704542e-05 7.452835e-05 1.874494e-05
[2442,] 3.109702e-03 3.015570e-05 1.102291e-03
[2443,] 5.692882e-05 7.422796e-05 1.863425e-05
[2444,] 3.109702e-03 3.015570e-05 1.102291e-03
[2445,] 1.757542e-04 3.018132e-05 6.170311e-05
[2446,] 6.538913e-03 3.005622e-05 2.164932e-03
[2447,] 5.681325e-05 7.336161e-05 1.838530e-05
[2448,] 6.675290e-03 3.005966e-05 2.228146e-03
[2449,] 2.996748e-03 3.017047e-05 1.068189e-03
[2450,] 5.669870e-05 7.321198e-05 1.831298e-05
[2451,] 5.669870e-05 7.321198e-05 1.831298e-05
[2452,] 5.669870e-05 7.306184e-05 1.827609e-05
[2453,] 7.691733e-03 3.005911e-05 2.564773e-03
[2454,] 4.223229e-05 3.571986e-05 9.351793e-06
[2455,] 2.996748e-03 3.016494e-05 1.067984e-03
[2456,] 7.691733e-03 3.005911e-05 2.564773e-03
[2457,] 7.691733e-03 3.005911e-05 2.564773e-03
[2458,] 3.109702e-03 3.016226e-05 1.107302e-03
[2459,] 2.663002e-04 3.473608e-05 4.066828e-05
[2460,] 3.109702e-03 3.016226e-05 1.107302e-03
[2461,] 3.109702e-03 3.015699e-05 1.105059e-03
[2462,] 5.681325e-05 6.576322e-05 1.652074e-05
[2463,] 2.624824e-03 3.016226e-05 9.339348e-04
[2464,] 2.996748e-03 3.015961e-05 1.065827e-03
[2465,] 5.658517e-05 7.169993e-05 1.790768e-05
[2466,] 5.647265e-05 7.149503e-05 1.782349e-05
[2467,] 5.647265e-05 7.143132e-05 1.780795e-05
[2468,] 1.385035e-03 3.017588e-05 4.919385e-04
[2469,] 7.691733e-03 3.005266e-05 2.559419e-03
[2470,] 5.726982e-05 7.165830e-05 1.810515e-05
[2471,] 7.983757e-03 3.005266e-05 2.656471e-03
[2472,] 7.983757e-03 3.005266e-05 2.656471e-03
[2473,] 7.983757e-03 3.005266e-05 2.656471e-03
[2474,] 5.723238e-05 7.136920e-05 1.802095e-05
[2475,] 3.109702e-03 3.015211e-05 1.102934e-03
[2476,] 5.723238e-05 7.141024e-05 1.803065e-05
[2477,] 5.723238e-05 7.116317e-05 1.797008e-05
[2478,] 5.723238e-05 7.047132e-05 1.779913e-05
[2479,] 5.658517e-05 6.964414e-05 1.740467e-05
[2480,] 7.983757e-03 3.005219e-05 2.653655e-03
[2481,] 5.658517e-05 6.803759e-05 1.701185e-05
[2482,] 6.481400e-03 3.005494e-05 2.132828e-03
[2483,] 5.599704e-03 3.005067e-05 1.854407e-03
[2484,] 5.621121e-05 6.884140e-05 1.709746e-05
[2485,] 2.596192e-03 3.012988e-05 9.115818e-04
[2486,] 2.503390e-03 3.012988e-05 8.788874e-04
[2487,] 2.692757e-03 3.012403e-05 9.430729e-04
[2488,] 7.311293e-03 3.005099e-05 2.422636e-03
[2489,] 2.783018e-03 3.013564e-05 9.799037e-04
[2490,] 2.692757e-03 3.013283e-05 9.468495e-04
[2491,] 3.181241e-03 3.008982e-05 1.093798e-03
[2492,] 3.414325e-03 3.012191e-05 1.195446e-03
[2493,] 5.700507e-05 6.674990e-05 1.681560e-05
[2494,] 3.064265e-03 3.012894e-05 1.076075e-03
[2495,] 7.588489e-03 3.005108e-05 2.515062e-03
[2496,] 3.064265e-03 3.012459e-05 1.073903e-03
[2497,] 2.887189e-03 3.012003e-05 1.009461e-03
[2498,] 1.045348e-02 3.005065e-05 3.458189e-03
[2499,] 2.527462e-03 3.007954e-05 8.623904e-04
[2500,] 2.887189e-03 3.011797e-05 1.008447e-03
[2501,] 2.887189e-03 3.011896e-05 1.008935e-03
[2502,] 2.887189e-03 3.012003e-05 1.009461e-03
[2503,] 3.184437e-03 3.011595e-05 1.111456e-03
[2504,] 8.156545e-03 3.005099e-05 2.702266e-03
[2505,] 7.908089e-03 3.005135e-05 2.622853e-03
[2506,] 2.783018e-03 3.012003e-05 9.729328e-04
[2507,] 2.995619e-03 3.012003e-05 1.047485e-03
[2508,] 2.783018e-03 3.011595e-05 9.709867e-04
[2509,] 5.688696e-05 6.330089e-05 1.593537e-05
[2510,] 2.783018e-03 3.011825e-05 9.745167e-04
[2511,] 2.783018e-03 3.011411e-05 9.725912e-04
[2512,] 2.783018e-03 3.011802e-05 9.744092e-04
[2513,] 5.747579e-05 6.249659e-05 1.589627e-05
[2514,] 2.783018e-03 3.011399e-05 9.725352e-04
[2515,] 5.700507e-05 6.212493e-05 1.567836e-05
[2516,] 5.700507e-05 6.221733e-05 1.570100e-05
[2517,] 7.619113e-03 3.005175e-05 2.529817e-03
[2518,] 2.446187e-03 3.007586e-05 8.321697e-04
[2519,] 2.820587e-04 3.125599e-05 3.885881e-05
[2520,] 2.432573e-03 3.010591e-05 8.463372e-04
[2521,] 2.995619e-03 3.010189e-05 1.040567e-03
[2522,] 2.995619e-03 3.010208e-05 1.040673e-03
[2523,] 7.619113e-03 3.005099e-05 2.524477e-03
[2524,] 2.519005e-03 3.007358e-05 8.552680e-04
[2525,] 2.692757e-03 3.010208e-05 9.352200e-04
[2526,] 7.619113e-03 3.005099e-05 2.524477e-03
[2527,] 5.712423e-05 6.030197e-05 1.526248e-05
[2528,] 2.692757e-03 3.009657e-05 9.323942e-04
[2529,] 7.908089e-03 3.005065e-05 2.617303e-03
[2530,] 5.649307e-05 5.960350e-05 1.492739e-05
[2531,] 7.016813e-03 3.004986e-05 2.315462e-03
[2532,] 2.560145e-03 3.008971e-05 8.828275e-04
[2533,] 5.637764e-05 5.933549e-05 1.483283e-05
[2534,] 5.637764e-05 5.913122e-05 1.478309e-05
[2535,] 2.446187e-03 3.006369e-05 8.219474e-04
[2536,] 6.950265e-03 3.004927e-05 2.283947e-03
[2537,] 5.582697e-05 5.750188e-05 1.425203e-05
[2538,] 7.016813e-03 3.004937e-05 2.308187e-03
[2539,] 8.824388e-03 3.005036e-05 2.916939e-03
[2540,] 5.571760e-05 5.680886e-05 1.405930e-05
[2541,] 2.810931e-03 3.006659e-05 9.477781e-04
[2542,] 5.627464e-05 5.760454e-05 1.438729e-05
[2543,] 7.619113e-03 3.005608e-05 2.521305e-03
[2544,] 5.530062e-05 5.683695e-05 1.396288e-05
[2545,] 2.096218e-03 3.008497e-05 7.179452e-04
[2546,] 5.876241e-03 3.005639e-05 1.947352e-03
[2547,] 2.361253e-03 3.008674e-05 8.098330e-04
[2548,] 5.643394e-03 3.005555e-05 1.864585e-03
[2549,] 5.546559e-05 5.597039e-05 1.379931e-05
[2550,] 5.546559e-05 5.589478e-05 1.378148e-05
[2551,] 2.336599e-03 3.008204e-05 7.954757e-04
[2552,] 5.724553e-03 3.006031e-05 1.883863e-03
[2553,] 4.404316e-03 3.006017e-05 1.446889e-03
[2554,] 1.295604e-03 3.008651e-05 4.405878e-04
[2555,] 2.037470e-03 3.007383e-05 6.884222e-04
[2556,] 4.096553e-05 3.212683e-05 1.429037e-05
[2557,] 2.978720e-05 6.620104e-05 8.773839e-06
[2558,] 9.886711e-05 3.523560e-05 3.498626e-05
[2559,] 3.671773e-04 3.017095e-05 4.411135e-05
[2560,] 9.068166e-05 3.570617e-05 1.530410e-05
[2561,] 1.573979e-04 5.425926e-05 5.410577e-05
[2562,] 5.219314e-05 3.383360e-05 8.700495e-06
[2563,] 3.288918e-04 3.016345e-05 3.910015e-05
[2564,] 8.701778e-05 2.051027e-04 8.250776e-05
[2565,] 3.566288e-04 1.392198e-04 2.290160e-04
[2566,] 8.272646e-05 2.089994e-04 7.971417e-05
[2567,] 3.490910e-04 3.016240e-05 4.143248e-05
[2568,] 3.490910e-04 3.015759e-05 4.117723e-05
[2569,] 3.490910e-04 3.015759e-05 4.117723e-05
[2570,] 3.490910e-04 3.015759e-05 4.117723e-05
[2571,] 3.328871e-04 3.015759e-05 3.926574e-05
[2572,] 3.371828e-04 3.015627e-05 3.968517e-05
[2573,] 3.297038e-05 9.259728e-05 1.374055e-05
[2574,] 6.984142e-03 6.143892e-05 2.585908e-03
[2575,] 3.490910e-04 3.015713e-05 4.114607e-05
[2576,] 3.671773e-04 3.015713e-05 4.327796e-05
[2577,] 8.769448e-05 2.169114e-04 8.801259e-05
[2578,] 8.766253e-05 2.198147e-04 8.916273e-05
[2579,] 3.393136e-04 3.015858e-05 4.008736e-05
[2580,] 5.267369e-04 1.506636e-04 3.670286e-04
[2581,] 5.391417e-04 1.502857e-04 3.747352e-04
[2582,] 2.459457e-04 3.015376e-05 2.887888e-05
[2583,] 4.619120e-04 1.417733e-04 3.024232e-04
[2584,] 8.826817e-05 2.271709e-04 9.283623e-05
[2585,] 5.126830e-04 1.547646e-04 3.669749e-04
[2586,] 3.177294e-05 9.266096e-05 1.323542e-05
[2587,] 3.396413e-04 3.016020e-05 4.027706e-05
[2588,] 3.312815e-04 3.015951e-05 3.924507e-05
[2589,] 3.396413e-04 3.015999e-05 4.026917e-05
[2590,] 7.606601e-05 3.674038e-05 1.259656e-05
[2591,] 8.319285e-05 2.674169e-04 1.027574e-04
[2592,] 3.626886e-04 3.016070e-05 4.304758e-05
[2593,] 7.570186e-05 2.194726e-04 7.616366e-05
[2594,] 3.312815e-04 3.016297e-05 3.944862e-05
[2595,] 3.231673e-04 3.016070e-05 3.835565e-05
[2596,] 3.312815e-04 3.016144e-05 3.936117e-05
[2597,] 3.396413e-04 3.015759e-05 4.016978e-05
[2598,] 3.231673e-04 3.016081e-05 3.838590e-05
[2599,] 3.187355e-04 3.015915e-05 3.778087e-05
[2600,] 3.231673e-04 3.015900e-05 3.827281e-05
[2601,] 2.937215e-04 3.015996e-05 3.485513e-05
[2602,] 3.152906e-04 3.015759e-05 3.728903e-05
[2603,] 3.152906e-04 3.015996e-05 3.741555e-05
[2604,] 3.152906e-04 3.015934e-05 3.734514e-05
[2605,] 3.231673e-04 3.015836e-05 3.826310e-05
[2606,] 3.396413e-04 3.015836e-05 4.021421e-05
[2607,] 7.994195e-04 1.556862e-04 5.770603e-04
[2608,] 9.152766e-05 2.029557e-04 8.605906e-05
[2609,] 3.231673e-04 3.016297e-05 3.848209e-05
[2610,] 3.520348e-04 3.016376e-05 4.196879e-05
[2611,] 3.747510e-04 3.016297e-05 4.462655e-05
[2612,] 3.897857e-04 3.016458e-05 4.652538e-05
[2613,] 8.704286e-05 3.479818e-05 1.492722e-05
[2614,] 3.534556e-05 1.006151e-04 1.604144e-05
[2615,] 7.588608e-05 2.152290e-04 7.487932e-05
[2616,] 6.542335e-04 1.642907e-04 4.981128e-04
[2617,] 8.260121e-05 2.058634e-04 7.835440e-05
[2618,] 8.284291e-05 2.016201e-04 7.696777e-05
[2619,] 8.342490e-05 2.150010e-04 8.272911e-05
[2620,] 8.132830e-05 2.150010e-04 8.052562e-05
[2621,] 7.692555e-05 1.995160e-04 7.037978e-05
[2622,] 6.443160e-04 1.876756e-04 5.615328e-04
[2623,] 4.104024e-04 3.015784e-05 4.853634e-05
[2624,] 8.358770e-05 2.098446e-04 8.089412e-05
[2625,] 1.726447e-04 3.025952e-05 2.298669e-05
[2626,] 3.556195e-05 9.806000e-05 1.573032e-05
[2627,] 3.053325e-05 7.793358e-05 1.066125e-05
[2628,] 4.365197e-04 3.015848e-05 5.167684e-05
[2629,] 8.621504e-05 3.332064e-05 1.469650e-05
[2630,] 4.588844e-04 3.016279e-05 5.467712e-05
[2631,] 9.010670e-05 2.182013e-04 9.106811e-05
[2632,] 7.415016e-03 6.441109e-05 2.768845e-03
[2633,] 9.152766e-05 2.115272e-04 8.971865e-05
[2634,] 7.757076e-04 2.021388e-04 7.289383e-04
[2635,] 9.667117e-05 2.181847e-04 9.806168e-05
[2636,] 9.141176e-05 2.000383e-04 8.469395e-05
[2637,] 9.053733e-05 2.063007e-04 8.649030e-05
[2638,] 8.744277e-05 3.600434e-05 1.454478e-05
[2639,] 2.927613e-05 3.022517e-05 3.756138e-06
[2640,] 3.478952e-05 1.221492e-04 1.917489e-05
[2641,] 9.937852e-05 1.976829e-04 9.132660e-05
[2642,] 1.306654e-04 2.220317e-04 1.327192e-04
[2643,] 1.973242e-04 2.333294e-04 2.112629e-04
[2644,] 1.142310e-04 2.349358e-04 1.226844e-04
[2645,] 9.497087e-05 3.786968e-05 1.622808e-05
[2646,] 9.202927e-05 3.519293e-05 1.459995e-05
[2647,] 1.037652e-04 1.877968e-04 9.072367e-05
[2648,] 6.137740e-05 4.465867e-05 1.236483e-05
[2649,] 9.855283e-05 2.492206e-04 1.144769e-04
[2650,] 6.235991e-05 4.416463e-05 1.242368e-05
[2651,] 9.611758e-05 3.803810e-04 1.672630e-04
[2652,] 1.009490e-04 1.932405e-04 9.072386e-05
[2653,] 9.523840e-05 3.340626e-04 1.454620e-04
[2654,] 1.059312e-04 1.820113e-04 8.977594e-05
[2655,] 9.487661e-05 3.063643e-04 1.328416e-04
[2656,] 9.611758e-05 3.104654e-04 1.364034e-04
[2657,] 9.265901e-05 3.026917e-04 1.281490e-04
[2658,] 5.720336e-05 4.270887e-05 1.101302e-05
[2659,] 3.493343e-05 3.906110e-05 6.076485e-06
[2660,] 9.265901e-05 3.104654e-04 1.314541e-04
[2661,] 9.265901e-05 3.104654e-04 1.314541e-04
[2662,] 1.084824e-04 2.086507e-04 1.057328e-04
[2663,] 5.642277e-05 4.379927e-05 1.114144e-05
[2664,] 5.720336e-05 4.293964e-05 1.107299e-05
[2665,] 9.265901e-05 3.104654e-04 1.314541e-04
[2666,] 1.131775e-04 1.814347e-04 9.586684e-05
[2667,] 9.428424e-05 3.104654e-04 1.337798e-04
[2668,] 1.049468e-04 1.897554e-04 9.274762e-05
[2669,] 5.720336e-05 4.293964e-05 1.107299e-05
[2670,] 1.001697e-04 3.134892e-04 1.435943e-04
[2671,] 1.118418e-04 2.508517e-04 1.315519e-04
[2672,] 9.611758e-05 3.142503e-04 1.380735e-04
[2673,] 9.782688e-05 3.142503e-04 1.405499e-04
[2674,] 3.402253e-05 3.837203e-05 5.817080e-06
[2675,] 2.353166e-04 1.811290e-04 1.971257e-04
[2676,] 9.611758e-05 3.180900e-04 1.397678e-04
[2677,] 9.782688e-05 3.142503e-04 1.405499e-04
[2678,] 1.151258e-04 1.853022e-04 9.968929e-05
[2679,] 1.229567e-04 1.864145e-04 1.073853e-04
[2680,] 1.096045e-04 1.831040e-04 9.359812e-05
[2681,] 3.402253e-05 3.837203e-05 5.817080e-06
[2682,] 5.470382e-05 4.026736e-05 9.782377e-06
[2683,] 5.881744e-05 4.343197e-05 1.151863e-05
[2684,] 3.413635e-05 3.832771e-05 5.829408e-06
[2685,] 1.119825e-04 2.109785e-04 1.105358e-04
[2686,] 1.161300e-04 1.788728e-04 9.706248e-05
[2687,] 5.965180e-05 4.343197e-05 1.168286e-05
[2688,] 3.361921e-05 3.772440e-05 5.652924e-06
[2689,] 2.404968e-04 1.947779e-04 2.168400e-04
[2690,] 1.032098e-04 3.526316e-04 1.665519e-04
[2691,] 9.957791e-05 3.435977e-04 1.565094e-04
[2692,] 1.050931e-04 3.435977e-04 1.652530e-04
[2693,] 5.881744e-05 4.317277e-05 1.144935e-05
[2694,] 5.965180e-05 4.293964e-05 1.154938e-05
[2695,] 2.452795e-04 2.014627e-04 2.288542e-04
[2696,] 5.965180e-05 4.293964e-05 1.154938e-05
[2697,] 1.050931e-04 3.570316e-04 1.717424e-04
[2698,] 1.080934e-04 2.801241e-04 1.419820e-04
[2699,] 1.297668e-04 2.140015e-04 1.306429e-04
[2700,] 2.620890e-04 2.054995e-04 2.496194e-04
[2701,] 1.297668e-04 2.194193e-04 1.339994e-04
[2702,] 6.015136e-05 4.248045e-05 1.152105e-05
[2703,] 2.459677e-04 2.123331e-04 2.420081e-04
[2704,] 1.072185e-04 3.710876e-04 1.821747e-04
[2705,] 1.092010e-04 3.664835e-04 1.832594e-04
[2706,] 5.956008e-04 1.175785e-04 3.254849e-04
[2707,] 1.002215e-04 3.023912e-04 1.385742e-04
[2708,] 6.091231e-05 3.887508e-05 1.066945e-05
[2709,] 5.342995e-05 3.520755e-05 8.564745e-06
[2710,] 1.116137e-04 2.640274e-04 1.347806e-04
[2711,] 1.134860e-04 2.579646e-04 1.338972e-04
[2712,] 1.326934e-04 4.758273e-04 2.899881e-04
[2713,] 1.360875e-04 1.337036e-04 8.524508e-05
[2714,] 3.172217e-05 3.024735e-05 5.315993e-06
[2715,] 5.797856e-05 3.388644e-05 8.838453e-06
```
