## Supplementary material for "Characterization of shared and ancestry-specific signals driving complex traits using multi-ancestry fine-mapping": s2_remaining_snps.pvar

```
##FILTER=<ID=PASS,Description="All filters passed">
##reference=ftp://ftp.1000genomes.ebi.ac.uk//vol1/ftp/technical/reference/phase2_reference_assembly_sequence/hs37d5.fa.gz
##contig=<ID=8,assembly=b37,length=146364022>
##ALT=<ID=CNV,Description="Copy Number Polymorphism">
##ALT=<ID=DEL,Description="Deletion">
##ALT=<ID=DUP,Description="Duplication">
##ALT=<ID=INS:ME:ALU,Description="Insertion of ALU element">
##ALT=<ID=INS:ME:LINE1,Description="Insertion of LINE1 element">
##ALT=<ID=INS:ME:SVA,Description="Insertion of SVA element">
##ALT=<ID=INS:MT,Description="Nuclear Mitochondrial Insertion">
##ALT=<ID=INV,Description="Inversion">
##ALT=<ID=CN0,Description="Copy number allele: 0 copies">
##ALT=<ID=CN1,Description="Copy number allele: 1 copy">
##ALT=<ID=CN2,Description="Copy number allele: 2 copies">
##ALT=<ID=CN3,Description="Copy number allele: 3 copies">
##ALT=<ID=CN4,Description="Copy number allele: 4 copies">
##ALT=<ID=CN5,Description="Copy number allele: 5 copies">
##ALT=<ID=CN6,Description="Copy number allele: 6 copies">
##ALT=<ID=CN7,Description="Copy number allele: 7 copies">
##ALT=<ID=CN8,Description="Copy number allele: 8 copies">
##ALT=<ID=CN9,Description="Copy number allele: 9 copies">
##ALT=<ID=CN10,Description="Copy number allele: 10 copies">
##ALT=<ID=CN11,Description="Copy number allele: 11 copies">
##ALT=<ID=CN12,Description="Copy number allele: 12 copies">
##ALT=<ID=CN13,Description="Copy number allele: 13 copies">
##ALT=<ID=CN14,Description="Copy number allele: 14 copies">
##ALT=<ID=CN15,Description="Copy number allele: 15 copies">
##ALT=<ID=CN16,Description="Copy number allele: 16 copies">
##ALT=<ID=CN17,Description="Copy number allele: 17 copies">
##ALT=<ID=CN18,Description="Copy number allele: 18 copies">
##ALT=<ID=CN19,Description="Copy number allele: 19 copies">
##ALT=<ID=CN20,Description="Copy number allele: 20 copies">
##ALT=<ID=CN21,Description="Copy number allele: 21 copies">
##ALT=<ID=CN22,Description="Copy number allele: 22 copies">
##ALT=<ID=CN23,Description="Copy number allele: 23 copies">
##ALT=<ID=CN24,Description="Copy number allele: 24 copies">
##ALT=<ID=CN25,Description="Copy number allele: 25 copies">
##ALT=<ID=CN26,Description="Copy number allele: 26 copies">
##ALT=<ID=CN27,Description="Copy number allele: 27 copies">
##ALT=<ID=CN28,Description="Copy number allele: 28 copies">
##ALT=<ID=CN29,Description="Copy number allele: 29 copies">
##ALT=<ID=CN30,Description="Copy number allele: 30 copies">
##ALT=<ID=CN31,Description="Copy number allele: 31 copies">
##ALT=<ID=CN32,Description="Copy number allele: 32 copies">
##ALT=<ID=CN33,Description="Copy number allele: 33 copies">
##ALT=<ID=CN34,Description="Copy number allele: 34 copies">
##ALT=<ID=CN35,Description="Copy number allele: 35 copies">
##ALT=<ID=CN36,Description="Copy number allele: 36 copies">
##ALT=<ID=CN37,Description="Copy number allele: 37 copies">
##ALT=<ID=CN38,Description="Copy number allele: 38 copies">
##ALT=<ID=CN39,Description="Copy number allele: 39 copies">
##ALT=<ID=CN40,Description="Copy number allele: 40 copies">
##ALT=<ID=CN41,Description="Copy number allele: 41 copies">
##ALT=<ID=CN42,Description="Copy number allele: 42 copies">
##ALT=<ID=CN43,Description="Copy number allele: 43 copies">
##ALT=<ID=CN44,Description="Copy number allele: 44 copies">
##ALT=<ID=CN45,Description="Copy number allele: 45 copies">
##ALT=<ID=CN46,Description="Copy number allele: 46 copies">
##ALT=<ID=CN47,Description="Copy number allele: 47 copies">
##ALT=<ID=CN48,Description="Copy number allele: 48 copies">
##ALT=<ID=CN49,Description="Copy number allele: 49 copies">
##ALT=<ID=CN50,Description="Copy number allele: 50 copies">
##ALT=<ID=CN51,Description="Copy number allele: 51 copies">
##ALT=<ID=CN52,Description="Copy number allele: 52 copies">
##ALT=<ID=CN53,Description="Copy number allele: 53 copies">
##ALT=<ID=CN54,Description="Copy number allele: 54 copies">
##ALT=<ID=CN55,Description="Copy number allele: 55 copies">
##ALT=<ID=CN56,Description="Copy number allele: 56 copies">
##ALT=<ID=CN57,Description="Copy number allele: 57 copies">
##ALT=<ID=CN58,Description="Copy number allele: 58 copies">
##ALT=<ID=CN59,Description="Copy number allele: 59 copies">
##ALT=<ID=CN60,Description="Copy number allele: 60 copies">
##ALT=<ID=CN61,Description="Copy number allele: 61 copies">
##ALT=<ID=CN62,Description="Copy number allele: 62 copies">
##ALT=<ID=CN63,Description="Copy number allele: 63 copies">
##ALT=<ID=CN64,Description="Copy number allele: 64 copies">
##ALT=<ID=CN65,Description="Copy number allele: 65 copies">
##ALT=<ID=CN66,Description="Copy number allele: 66 copies">
##ALT=<ID=CN67,Description="Copy number allele: 67 copies">
##ALT=<ID=CN68,Description="Copy number allele: 68 copies">
##ALT=<ID=CN69,Description="Copy number allele: 69 copies">
##ALT=<ID=CN70,Description="Copy number allele: 70 copies">
##ALT=<ID=CN71,Description="Copy number allele: 71 copies">
##ALT=<ID=CN72,Description="Copy number allele: 72 copies">
##ALT=<ID=CN73,Description="Copy number allele: 73 copies">
##ALT=<ID=CN74,Description="Copy number allele: 74 copies">
##ALT=<ID=CN75,Description="Copy number allele: 75 copies">
##ALT=<ID=CN76,Description="Copy number allele: 76 copies">
##ALT=<ID=CN77,Description="Copy number allele: 77 copies">
##ALT=<ID=CN78,Description="Copy number allele: 78 copies">
##ALT=<ID=CN79,Description="Copy number allele: 79 copies">
##ALT=<ID=CN80,Description="Copy number allele: 80 copies">
##ALT=<ID=CN81,Description="Copy number allele: 81 copies">
##ALT=<ID=CN82,Description="Copy number allele: 82 copies">
##ALT=<ID=CN83,Description="Copy number allele: 83 copies">
##ALT=<ID=CN84,Description="Copy number allele: 84 copies">
##ALT=<ID=CN85,Description="Copy number allele: 85 copies">
##ALT=<ID=CN86,Description="Copy number allele: 86 copies">
##ALT=<ID=CN87,Description="Copy number allele: 87 copies">
##ALT=<ID=CN88,Description="Copy number allele: 88 copies">
##ALT=<ID=CN89,Description="Copy number allele: 89 copies">
##ALT=<ID=CN90,Description="Copy number allele: 90 copies">
##ALT=<ID=CN91,Description="Copy number allele: 91 copies">
##ALT=<ID=CN92,Description="Copy number allele: 92 copies">
##ALT=<ID=CN93,Description="Copy number allele: 93 copies">
##ALT=<ID=CN94,Description="Copy number allele: 94 copies">
##ALT=<ID=CN95,Description="Copy number allele: 95 copies">
##ALT=<ID=CN96,Description="Copy number allele: 96 copies">
##ALT=<ID=CN97,Description="Copy number allele: 97 copies">
##ALT=<ID=CN98,Description="Copy number allele: 98 copies">
##ALT=<ID=CN99,Description="Copy number allele: 99 copies">
##ALT=<ID=CN100,Description="Copy number allele: 100 copies">
##ALT=<ID=CN101,Description="Copy number allele: 101 copies">
##ALT=<ID=CN102,Description="Copy number allele: 102 copies">
##ALT=<ID=CN103,Description="Copy number allele: 103 copies">
##ALT=<ID=CN104,Description="Copy number allele: 104 copies">
##ALT=<ID=CN105,Description="Copy number allele: 105 copies">
##ALT=<ID=CN106,Description="Copy number allele: 106 copies">
##ALT=<ID=CN107,Description="Copy number allele: 107 copies">
##ALT=<ID=CN108,Description="Copy number allele: 108 copies">
##ALT=<ID=CN109,Description="Copy number allele: 109 copies">
##ALT=<ID=CN110,Description="Copy number allele: 110 copies">
##ALT=<ID=CN111,Description="Copy number allele: 111 copies">
##ALT=<ID=CN112,Description="Copy number allele: 112 copies">
##ALT=<ID=CN113,Description="Copy number allele: 113 copies">
##ALT=<ID=CN114,Description="Copy number allele: 114 copies">
##ALT=<ID=CN115,Description="Copy number allele: 115 copies">
##ALT=<ID=CN116,Description="Copy number allele: 116 copies">
##ALT=<ID=CN117,Description="Copy number allele: 117 copies">
##ALT=<ID=CN118,Description="Copy number allele: 118 copies">
##ALT=<ID=CN119,Description="Copy number allele: 119 copies">
##ALT=<ID=CN120,Description="Copy number allele: 120 copies">
##ALT=<ID=CN121,Description="Copy number allele: 121 copies">
##ALT=<ID=CN122,Description="Copy number allele: 122 copies">
##ALT=<ID=CN123,Description="Copy number allele: 123 copies">
##ALT=<ID=CN124,Description="Copy number allele: 124 copies">
##INFO=<ID=CIEND,Number=2,Type=Integer,Description="Confidence interval around END for imprecise variants">
##INFO=<ID=CIPOS,Number=2,Type=Integer,Description="Confidence interval around POS for imprecise variants">
##INFO=<ID=CS,Number=1,Type=String,Description="Source call set.">
##INFO=<ID=END,Number=1,Type=Integer,Description="End coordinate of this variant">
##INFO=<ID=IMPRECISE,Number=0,Type=Flag,Description="Imprecise structural variation">
##INFO=<ID=MC,Number=.,Type=String,Description="Merged calls.">
##INFO=<ID=MEINFO,Number=4,Type=String,Description="Mobile element info of the form NAME,START,END<POLARITY; If there is only 5' OR 3' support for this call, will be NULL NULL for START and END">
##INFO=<ID=MEND,Number=1,Type=Integer,Description="Mitochondrial end coordinate of inserted sequence">
##INFO=<ID=MLEN,Number=1,Type=Integer,Description="Estimated length of mitochondrial insert">
##INFO=<ID=MSTART,Number=1,Type=Integer,Description="Mitochondrial start coordinate of inserted sequence">
##INFO=<ID=SVLEN,Number=.,Type=Integer,Description="SV length. It is only calculated for structural variation MEIs. For other types of SVs; one may calculate the SV length by INFO:END-START+1, or by finding the difference between lengthes of REF and ALT alleles">
##INFO=<ID=SVTYPE,Number=1,Type=String,Description="Type of structural variant">
##INFO=<ID=TSD,Number=1,Type=String,Description="Precise Target Site Duplication for bases, if unknown, value will be NULL">
##INFO=<ID=AC,Number=A,Type=Integer,Description="Total number of alternate alleles in called genotypes">
##INFO=<ID=AF,Number=A,Type=Float,Description="Estimated allele frequency in the range (0,1)">
##INFO=<ID=NS,Number=1,Type=Integer,Description="Number of samples with data">
##INFO=<ID=AN,Number=1,Type=Integer,Description="Total number of alleles in called genotypes">
##INFO=<ID=EAS_AF,Number=A,Type=Float,Description="Allele frequency in the EAS populations calculated from AC and AN, in the range (0,1)">
##INFO=<ID=EUR_AF,Number=A,Type=Float,Description="Allele frequency in the EUR populations calculated from AC and AN, in the range (0,1)">
##INFO=<ID=AFR_AF,Number=A,Type=Float,Description="Allele frequency in the AFR populations calculated from AC and AN, in the range (0,1)">
##INFO=<ID=AMR_AF,Number=A,Type=Float,Description="Allele frequency in the AMR populations calculated from AC and AN, in the range (0,1)">
##INFO=<ID=SAS_AF,Number=A,Type=Float,Description="Allele frequency in the SAS populations calculated from AC and AN, in the range (0,1)">
##INFO=<ID=DP,Number=1,Type=Integer,Description="Total read depth; only low coverage data were counted towards the DP, exome data were not used">
##INFO=<ID=AA,Number=1,Type=String,Description="Ancestral Allele. Format: AA|REF|ALT|IndelType. AA: Ancestral allele, REF:Reference Allele, ALT:Alternate Allele, IndelType:Type of Indel (REF, ALT and IndelType are only defined for indels)">
##INFO=<ID=VT,Number=.,Type=String,Description="indicates what type of variant the line represents">
##INFO=<ID=EX_TARGET,Number=0,Type=Flag,Description="indicates whether a variant is within the exon pull down target boundaries">
##INFO=<ID=MULTI_ALLELIC,Number=0,Type=Flag,Description="indicates whether a site is multi-allelic">
#CHROM	POS	ID	REF	ALT	QUAL	FILTER	INFO
8	142825926	rs9324554	T	C	100	PASS	AC=3334;AF=0.665735;AN=5008;NS=2504;DP=17740;EAS_AF=0.747;AMR_AF=0.5461;AFR_AF=0.5356;EUR_AF=0.6849;SAS_AF=0.8231;AA=C|||;VT=SNP
8	142827360	rs62512982	A	G	100	PASS	AC=628;AF=0.125399;AN=5008;NS=2504;DP=18991;EAS_AF=0.0526;AMR_AF=0.1542;AFR_AF=0.0439;EUR_AF=0.2614;SAS_AF=0.1503;AA=A|||;VT=SNP
8	142827950	rs12679521	A	T	100	PASS	AC=2314;AF=0.462061;AN=5008;NS=2504;DP=18197;EAS_AF=0.6935;AMR_AF=0.3588;AFR_AF=0.2284;EUR_AF=0.4066;SAS_AF=0.6697;AA=a|||;VT=SNP
8	142827997	rs11167091	A	C	100	PASS	AC=3185;AF=0.635982;AN=5008;NS=2504;DP=19224;EAS_AF=0.747;AMR_AF=0.5288;AFR_AF=0.447;EUR_AF=0.668;SAS_AF=0.82;AA=C|||;VT=SNP
8	142830692	rs12549657	T	C	100	PASS	AC=2996;AF=0.598243;AN=5008;NS=2504;DP=17866;EAS_AF=0.746;AMR_AF=0.5231;AFR_AF=0.298;EUR_AF=0.6799;SAS_AF=0.8211;AA=T|||;VT=SNP
8	142831328	rs13275144	T	C	100	PASS	AC=2985;AF=0.596046;AN=5008;NS=2504;DP=17329;EAS_AF=0.746;AMR_AF=0.5173;AFR_AF=0.3041;EUR_AF=0.666;SAS_AF=0.82;AA=T|||;VT=SNP
8	142831534	rs12155631	G	T	100	PASS	AC=622;AF=0.124201;AN=5008;NS=2504;DP=18967;EAS_AF=0.0526;AMR_AF=0.1542;AFR_AF=0.0408;EUR_AF=0.2594;SAS_AF=0.1503;AA=G|||;VT=SNP
8	142832285	rs12156174	C	A	100	PASS	AC=581;AF=0.116014;AN=5008;NS=2504;DP=18943;EAS_AF=0.0556;AMR_AF=0.1441;AFR_AF=0.0129;EUR_AF=0.2594;SAS_AF=0.1503;AA=C|||;VT=SNP
8	142832467	rs9721305	A	T	100	PASS	AC=2973;AF=0.59365;AN=5008;NS=2504;DP=18597;EAS_AF=0.746;AMR_AF=0.5144;AFR_AF=0.2958;EUR_AF=0.667;SAS_AF=0.82;AA=A|||;VT=SNP
8	142832695	rs9720181	T	C	100	PASS	AC=3230;AF=0.644968;AN=5008;NS=2504;DP=20540;EAS_AF=0.746;AMR_AF=0.5418;AFR_AF=0.4599;EUR_AF=0.6859;SAS_AF=0.8221;AA=C|||;VT=SNP
8	142832751	rs9720679	C	A	100	PASS	AC=625;AF=0.1248;AN=5008;NS=2504;DP=19711;EAS_AF=0.0536;AMR_AF=0.1556;AFR_AF=0.0408;EUR_AF=0.2604;SAS_AF=0.1503;AA=T|||;VT=SNP
8	142833568	rs11784579	C	T	100	PASS	AC=2977;AF=0.594449;AN=5008;NS=2504;DP=19320;EAS_AF=0.746;AMR_AF=0.5159;AFR_AF=0.2874;EUR_AF=0.6809;SAS_AF=0.82;AA=C|||;VT=SNP
8	142833750	rs11775168	T	C	100	PASS	AC=3243;AF=0.647564;AN=5008;NS=2504;DP=20497;EAS_AF=0.746;AMR_AF=0.5432;AFR_AF=0.4584;EUR_AF=0.6998;SAS_AF=0.8221;AA=C|||;VT=SNP
8	142834409	rs62512983	C	T	100	PASS	AC=623;AF=0.124401;AN=5008;NS=2504;DP=15618;EAS_AF=0.0536;AMR_AF=0.1542;AFR_AF=0.0408;EUR_AF=0.2594;SAS_AF=0.1503;AA=C|||;VT=SNP
8	142834570	rs9772153	A	G	100	PASS	AC=4004;AF=0.799521;AN=5008;NS=2504;DP=15638;EAS_AF=0.755;AMR_AF=0.6081;AFR_AF=0.8956;EUR_AF=0.7763;SAS_AF=0.8753;AA=a|||;VT=SNP
8	142834797	rs13263520	A	C	100	PASS	AC=2328;AF=0.464856;AN=5008;NS=2504;DP=16827;EAS_AF=0.6935;AMR_AF=0.3602;AFR_AF=0.2269;EUR_AF=0.4215;SAS_AF=0.6697;AA=A|||;VT=SNP
8	142834855	rs11785612	C	T	100	PASS	AC=2983;AF=0.595647;AN=5008;NS=2504;DP=18961;EAS_AF=0.747;AMR_AF=0.5159;AFR_AF=0.2912;EUR_AF=0.6809;SAS_AF=0.82;AA=c|||;VT=SNP
8	142835153	rs11778614	G	C	100	PASS	AC=4004;AF=0.799521;AN=5008;NS=2504;DP=17427;EAS_AF=0.755;AMR_AF=0.6066;AFR_AF=0.8949;EUR_AF=0.7783;SAS_AF=0.8753;AA=C|||;VT=SNP
8	142835918	rs11167092	A	C	100	PASS	AC=4003;AF=0.799321;AN=5008;NS=2504;DP=12855;EAS_AF=0.756;AMR_AF=0.6095;AFR_AF=0.8918;EUR_AF=0.7783;SAS_AF=0.8753;AA=C|||;VT=SNP
8	142837649	rs13274472	C	T	100	PASS	AC=3892;AF=0.777157;AN=5008;NS=2504;DP=27294;EAS_AF=0.755;AMR_AF=0.6023;AFR_AF=0.8132;EUR_AF=0.7773;SAS_AF=0.8753;AA=T|||;VT=SNP
8	142838392	rs62512986	G	T	100	PASS	AC=616;AF=0.123003;AN=5008;NS=2504;DP=16169;EAS_AF=0.0516;AMR_AF=0.1542;AFR_AF=0.0416;EUR_AF=0.2594;SAS_AF=0.1442;AA=G|||;VT=SNP
8	142838952	rs62512987	T	C	100	PASS	AC=767;AF=0.153155;AN=5008;NS=2504;DP=18058;EAS_AF=0.1032;AMR_AF=0.1816;AFR_AF=0.0166;EUR_AF=0.3221;SAS_AF=0.1953;AA=T|||;VT=SNP
8	142839029	rs58058193	A	G	100	PASS	AC=1398;AF=0.279153;AN=5008;NS=2504;DP=20663;EAS_AF=0.13;AMR_AF=0.2522;AFR_AF=0.3192;EUR_AF=0.4046;SAS_AF=0.2689;AA=A|||;VT=SNP
8	142839317	rs9694154	C	T	100	PASS	AC=1573;AF=0.314097;AN=5008;NS=2504;DP=17558;EAS_AF=0.0635;AMR_AF=0.268;AFR_AF=0.5295;EUR_AF=0.4066;SAS_AF=0.2188;AA=C|||;VT=SNP
8	142839492	rs9694100	G	A	100	PASS	AC=1571;AF=0.313698;AN=5008;NS=2504;DP=19974;EAS_AF=0.0645;AMR_AF=0.2695;AFR_AF=0.5234;EUR_AF=0.4085;SAS_AF=0.2209;AA=G|||;VT=SNP
8	142839617	rs9694190	C	T	100	PASS	AC=4382;AF=0.875;AN=5008;NS=2504;DP=20402;EAS_AF=0.6994;AMR_AF=0.8213;AFR_AF=0.9849;EUR_AF=0.9195;SAS_AF=0.8998;AA=T|||;VT=SNP
8	142839772	rs9693309	T	C	100	PASS	AC=690;AF=0.13778;AN=5008;NS=2504;DP=19986;EAS_AF=0.0119;AMR_AF=0.0937;AFR_AF=0.3457;EUR_AF=0.0825;SAS_AF=0.0746;AA=T|||;VT=SNP
8	142839856	rs9693323	T	C	100	PASS	AC=1528;AF=0.305112;AN=5008;NS=2504;DP=18699;EAS_AF=0.0645;AMR_AF=0.3012;AFR_AF=0.4743;EUR_AF=0.4076;SAS_AF=0.2219;AA=T|||;VT=SNP
8	142840582	rs11776017	A	G	100	PASS	AC=4259;AF=0.850439;AN=5008;NS=2504;DP=18551;EAS_AF=0.7024;AMR_AF=0.8156;AFR_AF=0.8979;EUR_AF=0.9195;SAS_AF=0.8926;AA=G|||;VT=SNP
8	142841000	rs62512989	G	T	100	PASS	AC=732;AF=0.146166;AN=5008;NS=2504;DP=17503;EAS_AF=0.0526;AMR_AF=0.1916;AFR_AF=0.0567;EUR_AF=0.325;SAS_AF=0.1472;AA=G|||;VT=SNP
8	142841497	rs12682375	C	T	100	PASS	AC=2404;AF=0.480032;AN=5008;NS=2504;DP=20723;EAS_AF=0.6339;AMR_AF=0.4899;AFR_AF=0.2126;EUR_AF=0.4891;SAS_AF=0.6667;AA=C|||;VT=SNP
8	142841945	rs9693774	A	G	100	PASS	AC=4361;AF=0.870807;AN=5008;NS=2504;DP=16383;EAS_AF=0.7004;AMR_AF=0.8213;AFR_AF=0.972;EUR_AF=0.9175;SAS_AF=0.8967;AA=G|||;VT=SNP
8	142842650	rs9720892	A	G	100	PASS	AC=4363;AF=0.871206;AN=5008;NS=2504;DP=18770;EAS_AF=0.7004;AMR_AF=0.8213;AFR_AF=0.972;EUR_AF=0.9185;SAS_AF=0.8978;AA=G|||;VT=SNP
8	142842874	rs28639741	T	C	100	PASS	AC=667;AF=0.133187;AN=5008;NS=2504;DP=17875;EAS_AF=0.0109;AMR_AF=0.0605;AFR_AF=0.3797;EUR_AF=0.0497;SAS_AF=0.0634;AA=T|||;VT=SNP
8	142843262	rs11775314	C	T	100	PASS	AC=1787;AF=0.356829;AN=5008;NS=2504;DP=15901;EAS_AF=0.5069;AMR_AF=0.3127;AFR_AF=0.0658;EUR_AF=0.3569;SAS_AF=0.6268;AA=C|||;VT=SNP
8	142843827	rs9774290	T	G	100	PASS	AC=2431;AF=0.485423;AN=5008;NS=2504;DP=18217;EAS_AF=0.6339;AMR_AF=0.4899;AFR_AF=0.2179;EUR_AF=0.506;SAS_AF=0.6697;AA=T|||;VT=SNP
8	142844090	rs10107266	A	T	100	PASS	AC=2582;AF=0.515575;AN=5008;NS=2504;DP=16760;EAS_AF=0.6339;AMR_AF=0.5;AFR_AF=0.3275;EUR_AF=0.506;SAS_AF=0.6687;AA=A|||;VT=SNP
8	142844299	rs12547520	G	T	100	PASS	AC=1508;AF=0.301118;AN=5008;NS=2504;DP=18172;EAS_AF=0.0645;AMR_AF=0.2954;AFR_AF=0.4766;EUR_AF=0.3917;SAS_AF=0.2188;AA=G|||;VT=SNP
8	142844373	rs12547535	G	A	100	PASS	AC=686;AF=0.136981;AN=5008;NS=2504;DP=18374;EAS_AF=0.0526;AMR_AF=0.1902;AFR_AF=0.0227;EUR_AF=0.325;SAS_AF=0.1472;AA=g|||;VT=SNP
8	142845200	rs9693553	C	T	100	PASS	AC=589;AF=0.117612;AN=5008;NS=2504;DP=21448;EAS_AF=0.0109;AMR_AF=0.0562;AFR_AF=0.3381;EUR_AF=0.0328;SAS_AF=0.0603;AA=C|||;VT=SNP
8	142845547	rs10875474	A	G	100	PASS	AC=2428;AF=0.484824;AN=5008;NS=2504;DP=21306;EAS_AF=0.6349;AMR_AF=0.4899;AFR_AF=0.2156;EUR_AF=0.505;SAS_AF=0.6697;AA=A|||;VT=SNP
8	142845607	rs12543543	C	T	100	PASS	AC=1662;AF=0.331869;AN=5008;NS=2504;DP=18892;EAS_AF=0.0645;AMR_AF=0.3141;AFR_AF=0.5507;EUR_AF=0.4274;SAS_AF=0.226;AA=C|||;VT=SNP
8	142846782	rs9324555	A	G	100	PASS	AC=4070;AF=0.8127;AN=5008;NS=2504;DP=17106;EAS_AF=0.6984;AMR_AF=0.7997;AFR_AF=0.7648;EUR_AF=0.9185;SAS_AF=0.8957;AA=G|||;VT=SNP
8	142847158	rs9774266	T	C	100	PASS	AC=4353;AF=0.869209;AN=5008;NS=2504;DP=18346;EAS_AF=0.6984;AMR_AF=0.8213;AFR_AF=0.969;EUR_AF=0.9185;SAS_AF=0.8937;AA=C|||;VT=SNP
8	142847393	rs73369681	C	A	100	PASS	AC=1503;AF=0.30012;AN=5008;NS=2504;DP=18634;EAS_AF=0.0645;AMR_AF=0.2939;AFR_AF=0.472;EUR_AF=0.3926;SAS_AF=0.2198;AA=C|||;VT=SNP
8	142847746	rs10095793	C	T	100	PASS	AC=2421;AF=0.483427;AN=5008;NS=2504;DP=20755;EAS_AF=0.6339;AMR_AF=0.4899;AFR_AF=0.2118;EUR_AF=0.506;SAS_AF=0.6677;AA=C|||;VT=SNP
8	142848796	rs9693810	C	T	100	PASS	AC=1640;AF=0.327476;AN=5008;NS=2504;DP=16350;EAS_AF=0.0645;AMR_AF=0.3098;AFR_AF=0.5461;EUR_AF=0.4135;SAS_AF=0.227;AA=C|||;VT=SNP
8	142849119	rs9324556	C	T	100	PASS	AC=4365;AF=0.871605;AN=5008;NS=2504;DP=16552;EAS_AF=0.6984;AMR_AF=0.8213;AFR_AF=0.9788;EUR_AF=0.9165;SAS_AF=0.8947;AA=T|||;VT=SNP
8	142849363	rs9324557	T	C	100	PASS	AC=4355;AF=0.869609;AN=5008;NS=2504;DP=19610;EAS_AF=0.6984;AMR_AF=0.8213;AFR_AF=0.969;EUR_AF=0.9185;SAS_AF=0.8957;AA=A|||;VT=SNP
8	142850077	rs9324558	A	G	100	PASS	AC=2658;AF=0.530751;AN=5008;NS=2504;DP=23816;EAS_AF=0.6359;AMR_AF=0.5101;AFR_AF=0.3782;EUR_AF=0.505;SAS_AF=0.6697;AA=A|||;VT=SNP
8	142850512	rs9324559	G	A	100	PASS	AC=4350;AF=0.86861;AN=5008;NS=2504;DP=21066;EAS_AF=0.6974;AMR_AF=0.8213;AFR_AF=0.9675;EUR_AF=0.9185;SAS_AF=0.8937;AA=a|||;VT=SNP
8	142851003	rs9772779	T	G	100	PASS	AC=4351;AF=0.86881;AN=5008;NS=2504;DP=17075;EAS_AF=0.6994;AMR_AF=0.8213;AFR_AF=0.9644;EUR_AF=0.9195;SAS_AF=0.8957;AA=G|||;VT=SNP
8	142851816	rs11167095	T	A	100	PASS	AC=1924;AF=0.384185;AN=5008;NS=2504;DP=16529;EAS_AF=0.0645;AMR_AF=0.33;AFR_AF=0.7504;EUR_AF=0.4145;SAS_AF=0.226;AA=A|||;VT=SNP
8	142852219	rs9324560	C	T	100	PASS	AC=2391;AF=0.477436;AN=5008;NS=2504;DP=18454;EAS_AF=0.631;AMR_AF=0.4885;AFR_AF=0.1914;EUR_AF=0.505;SAS_AF=0.6697;AA=C|||;VT=SNP
8	142853432	rs9324561	A	G	100	PASS	AC=4387;AF=0.875998;AN=5008;NS=2504;DP=19469;EAS_AF=0.6964;AMR_AF=0.8285;AFR_AF=0.9856;EUR_AF=0.9245;SAS_AF=0.8967;AA=G|||;VT=SNP
8	142854128	rs12546857	G	T	100	PASS	AC=899;AF=0.179513;AN=5008;NS=2504;DP=20467;EAS_AF=0.0536;AMR_AF=0.2363;AFR_AF=0.1233;EUR_AF=0.3618;SAS_AF=0.1575;AA=G|||;VT=SNP
8	142854164	rs12545168	T	G	100	PASS	AC=899;AF=0.179513;AN=5008;NS=2504;DP=20495;EAS_AF=0.0536;AMR_AF=0.2363;AFR_AF=0.1233;EUR_AF=0.3618;SAS_AF=0.1575;AA=T|||;VT=SNP
8	142854328	rs9721191	A	G	100	PASS	AC=3428;AF=0.684505;AN=5008;NS=2504;DP=16657;EAS_AF=0.6429;AMR_AF=0.585;AFR_AF=0.8275;EUR_AF=0.5547;SAS_AF=0.7382;AA=G|||;VT=SNP
8	142854383	rs12547368	G	A	100	PASS	AC=899;AF=0.179513;AN=5008;NS=2504;DP=17860;EAS_AF=0.0536;AMR_AF=0.2363;AFR_AF=0.1233;EUR_AF=0.3618;SAS_AF=0.1575;AA=G|||;VT=SNP
8	142855032	rs62512991	G	C	100	PASS	AC=899;AF=0.179513;AN=5008;NS=2504;DP=18599;EAS_AF=0.0536;AMR_AF=0.2363;AFR_AF=0.1233;EUR_AF=0.3618;SAS_AF=0.1575;AA=G|||;VT=SNP
8	142856303	rs9802100	G	A	100	PASS	AC=2433;AF=0.485823;AN=5008;NS=2504;DP=20915;EAS_AF=0.628;AMR_AF=0.4928;AFR_AF=0.2224;EUR_AF=0.5099;SAS_AF=0.6656;AA=G|||;VT=SNP
8	142857551	rs9324562	A	G	100	PASS	AC=1793;AF=0.358027;AN=5008;NS=2504;DP=17112;EAS_AF=0.1577;AMR_AF=0.2939;AFR_AF=0.5832;EUR_AF=0.3917;SAS_AF=0.271;AA=G|||;VT=SNP
8	142857556	rs9324563	C	T	100	PASS	AC=1799;AF=0.359225;AN=5008;NS=2504;DP=17166;EAS_AF=0.128;AMR_AF=0.3141;AFR_AF=0.5605;EUR_AF=0.4384;SAS_AF=0.2761;AA=C|||;VT=SNP
8	142858149	rs9720958	T	C	100	PASS	AC=2886;AF=0.576278;AN=5008;NS=2504;DP=17014;EAS_AF=0.5645;AMR_AF=0.5605;AFR_AF=0.5794;EUR_AF=0.5656;SAS_AF=0.6063;AA=C|||;VT=SNP
8	142858657	rs55870511	C	T	100	PASS	AC=884;AF=0.176518;AN=5008;NS=2504;DP=20086;EAS_AF=0.0119;AMR_AF=0.1095;AFR_AF=0.4887;EUR_AF=0.0805;SAS_AF=0.0706;AA=T|||;VT=SNP
8	142858710	rs9324564	T	C	100	PASS	AC=4088;AF=0.816294;AN=5008;NS=2504;DP=21201;EAS_AF=0.5992;AMR_AF=0.8141;AFR_AF=0.9327;EUR_AF=0.9036;SAS_AF=0.7945;AA=T|||;VT=SNP
8	142859047	rs11781672	G	A	100	PASS	AC=3616;AF=0.722045;AN=5008;NS=2504;DP=18211;EAS_AF=0.5853;AMR_AF=0.7781;AFR_AF=0.6407;EUR_AF=0.8777;SAS_AF=0.773;AA=G|||;VT=SNP
8	142859089	rs9773681	A	G	100	PASS	AC=4088;AF=0.816294;AN=5008;NS=2504;DP=19506;EAS_AF=0.5992;AMR_AF=0.8156;AFR_AF=0.9319;EUR_AF=0.9036;SAS_AF=0.7945;AA=G|||;VT=SNP
8	142859722	rs13268765	C	T	100	PASS	AC=2131;AF=0.425519;AN=5008;NS=2504;DP=21502;EAS_AF=0.5446;AMR_AF=0.4553;AFR_AF=0.1626;EUR_AF=0.4891;SAS_AF=0.5716;AA=C|||;VT=SNP
8	142861351	rs78729988	T	A	100	PASS	AC=2129;AF=0.42512;AN=5008;NS=2504;DP=19177;EAS_AF=0.4395;AMR_AF=0.5331;AFR_AF=0.2799;EUR_AF=0.504;SAS_AF=0.4489;AA=t|||;VT=SNP
8	142861708	rs72690723	G	A	100	PASS	AC=2180;AF=0.435304;AN=5008;NS=2504;DP=19951;EAS_AF=0.4355;AMR_AF=0.5288;AFR_AF=0.3328;EUR_AF=0.496;SAS_AF=0.4448;AA=G|||;VT=SNP
8	142861781	rs68094446	G	A	100	PASS	AC=1916;AF=0.382588;AN=5008;NS=2504;DP=20407;EAS_AF=0.4335;AMR_AF=0.33;AFR_AF=0.3086;EUR_AF=0.4095;SAS_AF=0.4397;AA=G|||;VT=SNP
8	142862278	rs67659622	G	A	100	PASS	AC=1899;AF=0.379193;AN=5008;NS=2504;DP=18346;EAS_AF=0.4008;AMR_AF=0.3314;AFR_AF=0.3215;EUR_AF=0.4105;SAS_AF=0.4366;AA=G|||;VT=SNP
8	142862711	rs13261351	G	C	100	PASS	AC=1930;AF=0.385383;AN=5008;NS=2504;DP=22227;EAS_AF=0.251;AMR_AF=0.3069;AFR_AF=0.4455;EUR_AF=0.4861;SAS_AF=0.3947;AA=G|||;VT=SNP
8	142864061	rs9720781	T	C	100	PASS	AC=2160;AF=0.43131;AN=5008;NS=2504;DP=24546;EAS_AF=0.2877;AMR_AF=0.3285;AFR_AF=0.5348;EUR_AF=0.5398;SAS_AF=0.4008;AA=t|||;VT=SNP
8	142864254	rs9285637	G	A	100	PASS	AC=4351;AF=0.86881;AN=5008;NS=2504;DP=23165;EAS_AF=0.6825;AMR_AF=0.8559;AFR_AF=0.9327;EUR_AF=0.9841;SAS_AF=0.865;AA=N|||;VT=SNP
8	142866345	rs9324566	C	T	100	PASS	AC=1815;AF=0.36242;AN=5008;NS=2504;DP=20602;EAS_AF=0.4286;AMR_AF=0.5144;AFR_AF=0.115;EUR_AF=0.4811;SAS_AF=0.3988;AA=C|||;VT=SNP
8	142866377	rs55687951	A	C	100	PASS	AC=1369;AF=0.273363;AN=5008;NS=2504;DP=20193;EAS_AF=0.2927;AMR_AF=0.2795;AFR_AF=0.1558;EUR_AF=0.4254;SAS_AF=0.2515;AA=A|||;VT=SNP
8	142868648	rs73713482	C	T	100	PASS	AC=314;AF=0.0626997;AN=5008;NS=2504;DP=16752;EAS_AF=0.004;AMR_AF=0.0634;AFR_AF=0.0976;EUR_AF=0.0795;SAS_AF=0.0583;AA=c|||;VT=SNP
8	142869239	rs3934993	C	T	100	PASS	AC=647;AF=0.129193;AN=5008;NS=2504;DP=21771;EAS_AF=0.004;AMR_AF=0.0893;AFR_AF=0.3343;EUR_AF=0.0805;SAS_AF=0.0593;AA=C|||;VT=SNP
8	142869463	rs9324567	A	C	100	PASS	AC=754;AF=0.150559;AN=5008;NS=2504;DP=18297;EAS_AF=0.005;AMR_AF=0.121;AFR_AF=0.3472;EUR_AF=0.1243;SAS_AF=0.0828;AA=C|||;VT=SNP
8	142870188	rs11995875	T	C	100	PASS	AC=783;AF=0.15635;AN=5008;NS=2504;DP=20135;EAS_AF=0.005;AMR_AF=0.1167;AFR_AF=0.3343;EUR_AF=0.1262;SAS_AF=0.1309;AA=T|||;VT=SNP
8	142870365	rs76810788	C	T	100	PASS	AC=644;AF=0.128594;AN=5008;NS=2504;DP=20991;EAS_AF=0.2421;AMR_AF=0.0706;AFR_AF=0.0628;EUR_AF=0.0706;SAS_AF=0.2014;AA=C|||;VT=SNP
8	142870593	rs9324568	C	T	100	PASS	AC=2353;AF=0.469848;AN=5008;NS=2504;DP=19906;EAS_AF=0.6696;AMR_AF=0.4481;AFR_AF=0.298;EUR_AF=0.495;SAS_AF=0.4857;AA=C|||;VT=SNP
8	142871484	rs10109869	T	C	100	PASS	AC=835;AF=0.166733;AN=5008;NS=2504;DP=22154;EAS_AF=0.005;AMR_AF=0.1239;AFR_AF=0.3638;EUR_AF=0.1262;SAS_AF=0.1391;AA=C|||;VT=SNP
8	142872452	rs12056948	T	A	100	PASS	AC=2237;AF=0.446685;AN=5008;NS=2504;DP=19452;EAS_AF=0.6786;AMR_AF=0.4308;AFR_AF=0.2088;EUR_AF=0.498;SAS_AF=0.4877;AA=t|||;VT=SNP
8	142872455	rs28599470	C	G	100	PASS	AC=807;AF=0.161142;AN=5008;NS=2504;DP=19572;EAS_AF=0.005;AMR_AF=0.1225;AFR_AF=0.3495;EUR_AF=0.1262;SAS_AF=0.1309;AA=c|||;VT=SNP
8	142872682	rs28617681	T	C	100	PASS	AC=801;AF=0.159944;AN=5008;NS=2504;DP=16160;EAS_AF=0.005;AMR_AF=0.1239;AFR_AF=0.3419;EUR_AF=0.1292;SAS_AF=0.1309;AA=t|||;VT=SNP
8	142872761	rs13275139	C	T	100	PASS	AC=2258;AF=0.450879;AN=5008;NS=2504;DP=15687;EAS_AF=0.6825;AMR_AF=0.4337;AFR_AF=0.2209;EUR_AF=0.498;SAS_AF=0.4867;AA=C|||;VT=SNP
8	142873298	rs9692925	T	C	100	PASS	AC=3115;AF=0.622005;AN=5008;NS=2504;DP=17643;EAS_AF=0.6825;AMR_AF=0.5764;AFR_AF=0.5598;EUR_AF=0.7097;SAS_AF=0.5859;AA=T|||;VT=SNP
8	142873321	rs9693871	C	T	100	PASS	AC=2951;AF=0.589257;AN=5008;NS=2504;DP=17785;EAS_AF=0.6815;AMR_AF=0.5562;AFR_AF=0.4977;EUR_AF=0.668;SAS_AF=0.5603;AA=T|||;VT=SNP
8	142873515	rs9771932	T	C	100	PASS	AC=422;AF=0.0842652;AN=5008;NS=2504;DP=20219;EAS_AF=0.005;AMR_AF=0.1009;AFR_AF=0.0741;EUR_AF=0.1223;SAS_AF=0.1288;AA=T|||;VT=SNP
8	142873720	rs9773076	G	A	100	PASS	AC=369;AF=0.0736821;AN=5008;NS=2504;DP=19405;EAS_AF=0.002;AMR_AF=0.0951;AFR_AF=0.0522;EUR_AF=0.164;SAS_AF=0.0685;AA=A|||;VT=SNP
8	142873818	rs74478821	C	T	100	PASS	AC=592;AF=0.118211;AN=5008;NS=2504;DP=17551;EAS_AF=0.244;AMR_AF=0.0692;AFR_AF=0.0174;EUR_AF=0.0726;SAS_AF=0.2065;AA=C|||;VT=SNP
8	142873826	rs13248064	G	T	100	PASS	AC=2230;AF=0.445288;AN=5008;NS=2504;DP=17453;EAS_AF=0.6587;AMR_AF=0.4366;AFR_AF=0.2171;EUR_AF=0.497;SAS_AF=0.4867;AA=G|||;VT=SNP
8	142874106	rs12543585	G	T	100	PASS	AC=2235;AF=0.446286;AN=5008;NS=2504;DP=18643;EAS_AF=0.6756;AMR_AF=0.4366;AFR_AF=0.2065;EUR_AF=0.498;SAS_AF=0.4877;AA=G|||;VT=SNP
8	142874570	rs73713485	A	G	100	PASS	AC=631;AF=0.125998;AN=5008;NS=2504;DP=17990;EAS_AF=0.005;AMR_AF=0.1196;AFR_AF=0.2179;EUR_AF=0.1282;SAS_AF=0.1288;AA=A|||;VT=SNP
8	142874833	rs3936067	A	T	100	PASS	AC=419;AF=0.0836661;AN=5008;NS=2504;DP=18467;EAS_AF=0.005;AMR_AF=0.1009;AFR_AF=0.0719;EUR_AF=0.1223;SAS_AF=0.1288;AA=A|||;VT=SNP
8	142874933	rs9324569	C	T	100	PASS	AC=2818;AF=0.5627;AN=5008;NS=2504;DP=19745;EAS_AF=0.6736;AMR_AF=0.5533;AFR_AF=0.3941;EUR_AF=0.6252;SAS_AF=0.6186;AA=C|||;VT=SNP
8	142876649	rs12541756	G	A	100	PASS	AC=1962;AF=0.391773;AN=5008;NS=2504;DP=21189;EAS_AF=0.6597;AMR_AF=0.4135;AFR_AF=0.0552;EUR_AF=0.4821;SAS_AF=0.4622;AA=G|||;VT=SNP
8	142876719	rs77094987	G	T	100	PASS	AC=411;AF=0.0820687;AN=5008;NS=2504;DP=20787;EAS_AF=0.2321;AMR_AF=0.0375;AFR_AF=0;EUR_AF=0.0328;SAS_AF=0.1207;AA=G|||;VT=SNP
8	142877020	rs9324570	A	G	100	PASS	AC=3617;AF=0.722244;AN=5008;NS=2504;DP=18972;EAS_AF=0.6855;AMR_AF=0.6715;AFR_AF=0.7322;EUR_AF=0.7972;SAS_AF=0.7055;AA=G|||;VT=SNP
8	142878114	rs58874513	T	C	100	PASS	AC=3613;AF=0.721446;AN=5008;NS=2504;DP=17997;EAS_AF=0.4772;AMR_AF=0.6542;AFR_AF=0.8132;EUR_AF=0.8141;SAS_AF=0.8016;AA=C|||;VT=SNP
8	142878259	rs9772881	G	A	100	PASS	AC=4580;AF=0.914537;AN=5008;NS=2504;DP=20391;EAS_AF=0.9226;AMR_AF=0.7781;AFR_AF=0.9902;EUR_AF=0.8986;SAS_AF=0.9172;AA=A|||;VT=SNP
8	142878444	rs6996982	A	G	100	PASS	AC=749;AF=0.149561;AN=5008;NS=2504;DP=19642;EAS_AF=0.003;AMR_AF=0.1643;AFR_AF=0.2224;EUR_AF=0.2425;SAS_AF=0.0961;AA=A|||;VT=SNP
8	142879970	rs4073246	G	A	100	PASS	AC=2908;AF=0.580671;AN=5008;NS=2504;DP=18127;EAS_AF=0.9365;AMR_AF=0.5202;AFR_AF=0.3578;EUR_AF=0.5865;SAS_AF=0.5521;AA=g|||;VT=SNP
8	142880581	rs9720495	A	G	100	PASS	AC=3256;AF=0.65016;AN=5008;NS=2504;DP=18703;EAS_AF=0.9643;AMR_AF=0.5403;AFR_AF=0.5537;EUR_AF=0.5924;SAS_AF=0.5941;AA=A|||;VT=SNP
8	142880740	rs4073248	T	C	100	PASS	AC=3228;AF=0.644569;AN=5008;NS=2504;DP=19710;EAS_AF=0.9425;AMR_AF=0.5447;AFR_AF=0.5537;EUR_AF=0.5915;SAS_AF=0.5859;AA=T|||;VT=SNP
8	142880808	rs4073247	A	G	100	PASS	AC=2983;AF=0.595647;AN=5008;NS=2504;DP=19114;EAS_AF=0.9425;AMR_AF=0.5245;AFR_AF=0.3797;EUR_AF=0.5915;SAS_AF=0.5849;AA=A|||;VT=SNP
8	142881468	rs7387227	A	G	100	PASS	AC=2874;AF=0.573882;AN=5008;NS=2504;DP=18867;EAS_AF=0.9425;AMR_AF=0.4741;AFR_AF=0.3328;EUR_AF=0.5865;SAS_AF=0.5777;AA=A|||;VT=SNP
8	142881560	rs7388571	G	A	100	PASS	AC=2875;AF=0.574081;AN=5008;NS=2504;DP=20373;EAS_AF=0.9415;AMR_AF=0.4683;AFR_AF=0.3502;EUR_AF=0.5815;SAS_AF=0.5654;AA=G|||;VT=SNP
8	142881966	rs10101158	T	A	100	PASS	AC=1756;AF=0.350639;AN=5008;NS=2504;DP=21062;EAS_AF=0.0585;AMR_AF=0.5187;AFR_AF=0.3956;EUR_AF=0.4145;SAS_AF=0.4059;AA=A|||;VT=SNP
8	142882029	rs10110903	G	A	100	PASS	AC=1426;AF=0.284744;AN=5008;NS=2504;DP=19701;EAS_AF=0.0337;AMR_AF=0.4078;AFR_AF=0.444;EUR_AF=0.3221;SAS_AF=0.2025;AA=C|||;VT=SNP
8	142883316	rs7836736	T	C	100	PASS	AC=1880;AF=0.375399;AN=5008;NS=2504;DP=21627;EAS_AF=0.0556;AMR_AF=0.5317;AFR_AF=0.4675;EUR_AF=0.4185;SAS_AF=0.4254;AA=C|||;VT=SNP
8	142884265	rs6583654	T	C	100	PASS	AC=1834;AF=0.366214;AN=5008;NS=2504;DP=21915;EAS_AF=0.0516;AMR_AF=0.5216;AFR_AF=0.4395;EUR_AF=0.4155;SAS_AF=0.4305;AA=C|||;VT=SNP
8	142885204	rs10110226	A	G	100	PASS	AC=1208;AF=0.241214;AN=5008;NS=2504;DP=21976;EAS_AF=0.0198;AMR_AF=0.4726;AFR_AF=0.093;EUR_AF=0.3708;SAS_AF=0.3722;AA=A|||;VT=SNP
8	142885216	rs10097855	G	A	100	PASS	AC=1360;AF=0.271565;AN=5008;NS=2504;DP=21880;EAS_AF=0.0248;AMR_AF=0.4957;AFR_AF=0.1195;EUR_AF=0.4175;SAS_AF=0.4223;AA=g|||;VT=SNP
8	142885274	rs66647381	T	C	100	PASS	AC=1711;AF=0.341653;AN=5008;NS=2504;DP=20279;EAS_AF=0.4891;AMR_AF=0.2666;AFR_AF=0.0605;EUR_AF=0.5159;SAS_AF=0.4438;AA=T|||;VT=SNP
8	142886136	rs35377219	T	C	100	PASS	AC=1732;AF=0.345847;AN=5008;NS=2504;DP=20241;EAS_AF=0.0397;AMR_AF=0.5288;AFR_AF=0.3585;EUR_AF=0.4354;SAS_AF=0.4223;AA=C|||;VT=SNP
8	142886308	rs34221852	G	A	100	PASS	AC=1435;AF=0.286542;AN=5008;NS=2504;DP=19929;EAS_AF=0.0248;AMR_AF=0.5072;AFR_AF=0.1581;EUR_AF=0.4344;SAS_AF=0.4213;AA=G|||;VT=SNP
8	142887191	rs55922321	A	C	100	PASS	AC=1855;AF=0.370407;AN=5008;NS=2504;DP=22084;EAS_AF=0.0407;AMR_AF=0.5317;AFR_AF=0.4402;EUR_AF=0.4374;SAS_AF=0.4325;AA=C|||;VT=SNP
8	142889549	rs9644544	C	T	100	PASS	AC=4376;AF=0.873802;AN=5008;NS=2504;DP=23241;EAS_AF=0.5298;AMR_AF=0.9323;AFR_AF=0.9947;EUR_AF=0.9702;SAS_AF=0.9243;AA=T|||;VT=SNP
8	142891038	rs12546304	T	G	100	PASS	AC=4320;AF=0.86262;AN=5008;NS=2504;DP=19309;EAS_AF=0.5298;AMR_AF=0.9308;AFR_AF=0.9531;EUR_AF=0.9702;SAS_AF=0.9243;AA=g|||;VT=SNP
8	142891956	rs1823148	C	T	100	PASS	AC=1371;AF=0.273762;AN=5008;NS=2504;DP=14425;EAS_AF=0.0228;AMR_AF=0.4856;AFR_AF=0.1452;EUR_AF=0.4195;SAS_AF=0.4059;AA=c|||;VT=SNP
8	142892537	rs11778716	C	G	100	PASS	AC=1637;AF=0.326877;AN=5008;NS=2504;DP=19712;EAS_AF=0.0397;AMR_AF=0.5014;AFR_AF=0.32;EUR_AF=0.4195;SAS_AF=0.4131;AA=c|||;VT=SNP
8	142893675	rs11786376	G	A	100	PASS	AC=1451;AF=0.289736;AN=5008;NS=2504;DP=12607;EAS_AF=0.0337;AMR_AF=0.4741;AFR_AF=0.2753;EUR_AF=0.3648;SAS_AF=0.365;AA=g|||;VT=SNP
8	142893984	rs1345144	A	G	100	PASS	AC=2604;AF=0.519968;AN=5008;NS=2504;DP=7908;EAS_AF=0.5357;AMR_AF=0.4294;AFR_AF=0.4826;EUR_AF=0.5706;SAS_AF=0.5665;AA=a|||;VT=SNP
8	142895919	rs13256308	G	A	100	PASS	AC=4191;AF=0.836861;AN=5008;NS=2504;DP=19860;EAS_AF=0.5724;AMR_AF=0.9107;AFR_AF=0.8563;EUR_AF=0.9364;SAS_AF=0.9284;AA=G|||;VT=SNP
8	142896378	rs6583557	C	T	100	PASS	AC=4263;AF=0.851238;AN=5008;NS=2504;DP=21325;EAS_AF=0.5714;AMR_AF=0.9164;AFR_AF=0.9047;EUR_AF=0.9364;SAS_AF=0.9335;AA=T|||;VT=SNP
8	142896493	rs6583558	T	C	100	PASS	AC=4264;AF=0.851438;AN=5008;NS=2504;DP=19036;EAS_AF=0.5724;AMR_AF=0.9164;AFR_AF=0.9047;EUR_AF=0.9364;SAS_AF=0.9335;AA=C|||;VT=SNP
8	142896928	rs7387130	T	C	100	PASS	AC=4381;AF=0.8748;AN=5008;NS=2504;DP=18808;EAS_AF=0.5714;AMR_AF=0.9207;AFR_AF=0.9909;EUR_AF=0.9374;SAS_AF=0.9335;AA=C|||;VT=SNP
8	142897314	rs4917230	T	C	100	PASS	AC=1211;AF=0.241813;AN=5008;NS=2504;DP=18983;EAS_AF=0.0377;AMR_AF=0.4769;AFR_AF=0.09;EUR_AF=0.3708;SAS_AF=0.3579;AA=T|||;VT=SNP
8	142897421	rs6583559	C	T	100	PASS	AC=4260;AF=0.850639;AN=5008;NS=2504;DP=21444;EAS_AF=0.5685;AMR_AF=0.9164;AFR_AF=0.9047;EUR_AF=0.9364;SAS_AF=0.9335;AA=T|||;VT=SNP
8	142897536	rs7001012	T	G	100	PASS	AC=4263;AF=0.851238;AN=5008;NS=2504;DP=20691;EAS_AF=0.5714;AMR_AF=0.9164;AFR_AF=0.9047;EUR_AF=0.9364;SAS_AF=0.9335;AA=G|||;VT=SNP
8	142897670	rs117892032	T	A	100	PASS	AC=231;AF=0.0461262;AN=5008;NS=2504;DP=20899;EAS_AF=0.006;AMR_AF=0.0288;AFR_AF=0.003;EUR_AF=0.0586;SAS_AF=0.1452;AA=T|||;VT=SNP
8	142897992	rs6985874	G	A	100	PASS	AC=4023;AF=0.803315;AN=5008;NS=2504;DP=19574;EAS_AF=0.5516;AMR_AF=0.8977;AFR_AF=0.7572;EUR_AF=0.9354;SAS_AF=0.9223;AA=G|||;VT=SNP
8	142898341	rs7840260	A	T	100	PASS	AC=4259;AF=0.850439;AN=5008;NS=2504;DP=19725;EAS_AF=0.5685;AMR_AF=0.9164;AFR_AF=0.9047;EUR_AF=0.9364;SAS_AF=0.9325;AA=T|||;VT=SNP
8	142901450	rs7386266	T	G	100	PASS	AC=4264;AF=0.851438;AN=5008;NS=2504;DP=20655;EAS_AF=0.5724;AMR_AF=0.9164;AFR_AF=0.9047;EUR_AF=0.9364;SAS_AF=0.9335;AA=G|||;VT=SNP
8	142901451	rs7386267	T	C	100	PASS	AC=4223;AF=0.843251;AN=5008;NS=2504;DP=20750;EAS_AF=0.5724;AMR_AF=0.9135;AFR_AF=0.8752;EUR_AF=0.9364;SAS_AF=0.9335;AA=C|||;VT=SNP
8	142901745	rs6421317	C	G	100	PASS	AC=4234;AF=0.845447;AN=5008;NS=2504;DP=16159;EAS_AF=0.5694;AMR_AF=0.9121;AFR_AF=0.8888;EUR_AF=0.9364;SAS_AF=0.9305;AA=C|||;VT=SNP
8	142901785	rs754283	G	A	100	PASS	AC=1140;AF=0.227636;AN=5008;NS=2504;DP=17155;EAS_AF=0.0188;AMR_AF=0.4539;AFR_AF=0.0893;EUR_AF=0.3688;SAS_AF=0.3241;AA=G|||;VT=SNP
8	142902263	rs6421318	A	C	100	PASS	AC=4030;AF=0.804712;AN=5008;NS=2504;DP=20534;EAS_AF=0.5565;AMR_AF=0.8963;AFR_AF=0.7587;EUR_AF=0.9364;SAS_AF=0.9223;AA=A|||;VT=SNP
8	142903352	rs6991120	T	C	100	PASS	AC=4066;AF=0.811901;AN=5008;NS=2504;DP=19652;EAS_AF=0.5556;AMR_AF=0.8977;AFR_AF=0.7859;EUR_AF=0.9364;SAS_AF=0.9223;AA=T|||;VT=SNP
8	142903826	rs6421319	T	G	100	PASS	AC=4234;AF=0.845447;AN=5008;NS=2504;DP=20763;EAS_AF=0.5724;AMR_AF=0.9121;AFR_AF=0.8858;EUR_AF=0.9364;SAS_AF=0.9315;AA=G|||;VT=SNP
8	142904692	rs7813185	A	G	100	PASS	AC=4236;AF=0.845847;AN=5008;NS=2504;DP=22476;EAS_AF=0.5724;AMR_AF=0.9121;AFR_AF=0.8858;EUR_AF=0.9364;SAS_AF=0.9335;AA=G|||;VT=SNP
8	142904797	rs10103803	G	T	100	PASS	AC=4062;AF=0.811102;AN=5008;NS=2504;DP=23527;EAS_AF=0.5565;AMR_AF=0.9006;AFR_AF=0.7806;EUR_AF=0.9364;SAS_AF=0.9223;AA=G|||;VT=SNP
8	142906933	rs6421320	C	T	100	PASS	AC=644;AF=0.128594;AN=5008;NS=2504;DP=14107;EAS_AF=0.4276;AMR_AF=0.0793;AFR_AF=0.0227;EUR_AF=0.0626;SAS_AF=0.0665;AA=C|||;VT=SNP
8	142907447	rs6583586	T	A	100	PASS	AC=2259;AF=0.451078;AN=5008;NS=2504;DP=15464;EAS_AF=0.4633;AMR_AF=0.562;AFR_AF=0.41;EUR_AF=0.4334;SAS_AF=0.4335;AA=A|||;VT=SNP
8	142907913	rs10282980	C	T	100	PASS	AC=1159;AF=0.23143;AN=5008;NS=2504;DP=19236;EAS_AF=0.0188;AMR_AF=0.4524;AFR_AF=0.0802;EUR_AF=0.3698;SAS_AF=0.3558;AA=C|||;VT=SNP
8	142908377	rs7844263	C	T	100	PASS	AC=1160;AF=0.231629;AN=5008;NS=2504;DP=17805;EAS_AF=0.0188;AMR_AF=0.4524;AFR_AF=0.0809;EUR_AF=0.3698;SAS_AF=0.3558;AA=C|||;VT=SNP
8	142908391	rs6583587	C	G	100	PASS	AC=886;AF=0.176917;AN=5008;NS=2504;DP=17515;EAS_AF=0.4474;AMR_AF=0.0951;AFR_AF=0.1747;EUR_AF=0.0636;SAS_AF=0.0757;AA=C|||;VT=SNP
8	142909060	rs7825079	C	T	100	PASS	AC=881;AF=0.175919;AN=5008;NS=2504;DP=15802;EAS_AF=0.4444;AMR_AF=0.0951;AFR_AF=0.1732;EUR_AF=0.0636;SAS_AF=0.0757;AA=C|||;VT=SNP
8	142909452	rs28453040	C	T	100	PASS	AC=1160;AF=0.231629;AN=5008;NS=2504;DP=18147;EAS_AF=0.0188;AMR_AF=0.4524;AFR_AF=0.0802;EUR_AF=0.3698;SAS_AF=0.3569;AA=C|||;VT=SNP
8	142909613	rs78754027	T	C	100	PASS	AC=745;AF=0.148762;AN=5008;NS=2504;DP=18502;EAS_AF=0.4276;AMR_AF=0.085;AFR_AF=0.0953;EUR_AF=0.0636;SAS_AF=0.0665;AA=T|||;VT=SNP
8	142910209	rs13262901	G	A	100	PASS	AC=1159;AF=0.23143;AN=5008;NS=2504;DP=18965;EAS_AF=0.0188;AMR_AF=0.4524;AFR_AF=0.0802;EUR_AF=0.3698;SAS_AF=0.3558;AA=G|||;VT=SNP
8	142910492	rs7013384	G	A	100	PASS	AC=932;AF=0.186102;AN=5008;NS=2504;DP=20888;EAS_AF=0.4454;AMR_AF=0.0994;AFR_AF=0.208;EUR_AF=0.0626;SAS_AF=0.0777;AA=G|||;VT=SNP
8	142910840	rs2316461	A	G	100	PASS	AC=2111;AF=0.421526;AN=5008;NS=2504;DP=21949;EAS_AF=0.4653;AMR_AF=0.5519;AFR_AF=0.3033;EUR_AF=0.4324;SAS_AF=0.4325;AA=G|||;VT=SNP
8	142911018	rs6583592	T	C	100	PASS	AC=880;AF=0.175719;AN=5008;NS=2504;DP=21328;EAS_AF=0.4444;AMR_AF=0.0937;AFR_AF=0.1747;EUR_AF=0.0626;SAS_AF=0.0746;AA=T|||;VT=SNP
8	142911029	rs2316460	T	G	100	PASS	AC=2111;AF=0.421526;AN=5008;NS=2504;DP=21446;EAS_AF=0.4653;AMR_AF=0.5519;AFR_AF=0.3033;EUR_AF=0.4324;SAS_AF=0.4325;AA=G|||;VT=SNP
8	142911114	rs6583593	C	T	100	PASS	AC=745;AF=0.148762;AN=5008;NS=2504;DP=23486;EAS_AF=0.4276;AMR_AF=0.0836;AFR_AF=0.0961;EUR_AF=0.0626;SAS_AF=0.0675;AA=C|||;VT=SNP
8	142911466	rs2121474	G	A	100	PASS	AC=1159;AF=0.23143;AN=5008;NS=2504;DP=21847;EAS_AF=0.0188;AMR_AF=0.4524;AFR_AF=0.0802;EUR_AF=0.3698;SAS_AF=0.3558;AA=g|||;VT=SNP
8	142912389	rs6995285	G	A	100	PASS	AC=1158;AF=0.23123;AN=5008;NS=2504;DP=17537;EAS_AF=0.0188;AMR_AF=0.4524;AFR_AF=0.0802;EUR_AF=0.3688;SAS_AF=0.3558;AA=g|||;VT=SNP
8	142912425	rs7813910	T	A	100	PASS	AC=2266;AF=0.452476;AN=5008;NS=2504;DP=18350;EAS_AF=0.4683;AMR_AF=0.562;AFR_AF=0.4123;EUR_AF=0.4324;SAS_AF=0.4335;AA=A|||;VT=SNP
8	142912744	rs12676766	A	G	100	PASS	AC=962;AF=0.192093;AN=5008;NS=2504;DP=18014;EAS_AF=0.4474;AMR_AF=0.1023;AFR_AF=0.2262;EUR_AF=0.0636;SAS_AF=0.0787;AA=A|||;VT=SNP
8	142912749	rs12676767	A	C	100	PASS	AC=960;AF=0.191693;AN=5008;NS=2504;DP=18074;EAS_AF=0.4474;AMR_AF=0.1009;AFR_AF=0.2262;EUR_AF=0.0636;SAS_AF=0.0777;AA=A|||;VT=SNP
8	142912905	rs11774264	C	T	100	PASS	AC=1161;AF=0.231829;AN=5008;NS=2504;DP=18820;EAS_AF=0.0208;AMR_AF=0.4539;AFR_AF=0.0802;EUR_AF=0.3688;SAS_AF=0.3558;AA=C|||;VT=SNP
8	142914188	rs7387757	A	G	100	PASS	AC=747;AF=0.149161;AN=5008;NS=2504;DP=18459;EAS_AF=0.4266;AMR_AF=0.085;AFR_AF=0.0976;EUR_AF=0.0636;SAS_AF=0.0665;AA=A|||;VT=SNP
8	142914876	rs60120846	G	T	100	PASS	AC=627;AF=0.1252;AN=5008;NS=2504;DP=16207;EAS_AF=0.4266;AMR_AF=0.0793;AFR_AF=0.0106;EUR_AF=0.0626;SAS_AF=0.0665;AA=G|||;VT=SNP
8	142915360	rs12678389	A	T	100	PASS	AC=2571;AF=0.513379;AN=5008;NS=2504;DP=15642;EAS_AF=0.4722;AMR_AF=0.5994;AFR_AF=0.5416;EUR_AF=0.4861;SAS_AF=0.4847;AA=T|||;VT=SNP
8	142915906	rs6583601	T	G	100	PASS	AC=958;AF=0.191294;AN=5008;NS=2504;DP=16848;EAS_AF=0.4464;AMR_AF=0.1009;AFR_AF=0.2254;EUR_AF=0.0636;SAS_AF=0.0777;AA=T|||;VT=SNP
8	142916921	rs6583603	G	A	100	PASS	AC=746;AF=0.148962;AN=5008;NS=2504;DP=19483;EAS_AF=0.4266;AMR_AF=0.085;AFR_AF=0.0961;EUR_AF=0.0636;SAS_AF=0.0675;AA=G|||;VT=SNP
8	142917094	rs7838292	T	C	100	PASS	AC=1160;AF=0.231629;AN=5008;NS=2504;DP=19266;EAS_AF=0.0208;AMR_AF=0.4524;AFR_AF=0.0802;EUR_AF=0.3688;SAS_AF=0.3558;AA=T|||;VT=SNP
8	142917171	rs7824056	G	T	100	PASS	AC=1160;AF=0.231629;AN=5008;NS=2504;DP=19567;EAS_AF=0.0208;AMR_AF=0.4524;AFR_AF=0.0802;EUR_AF=0.3688;SAS_AF=0.3558;AA=G|||;VT=SNP
8	142917823	rs10113291	G	T	100	PASS	AC=1161;AF=0.231829;AN=5008;NS=2504;DP=20443;EAS_AF=0.0208;AMR_AF=0.4524;AFR_AF=0.0802;EUR_AF=0.3688;SAS_AF=0.3569;AA=G|||;VT=SNP
8	142921869	rs6583614	A	G	100	PASS	AC=817;AF=0.163139;AN=5008;NS=2504;DP=20629;EAS_AF=0.4266;AMR_AF=0.085;AFR_AF=0.1498;EUR_AF=0.0636;SAS_AF=0.0675;AA=A|||;VT=SNP
8	142922418	rs6998435	C	T	100	PASS	AC=926;AF=0.184904;AN=5008;NS=2504;DP=19408;EAS_AF=0.4415;AMR_AF=0.0922;AFR_AF=0.211;EUR_AF=0.0636;SAS_AF=0.0757;AA=C|||;VT=SNP
8	142922512	rs9773641	G	T	100	PASS	AC=1129;AF=0.225439;AN=5008;NS=2504;DP=18533;EAS_AF=0.4504;AMR_AF=0.1037;AFR_AF=0.3517;EUR_AF=0.0636;SAS_AF=0.0757;AA=G|||;VT=SNP
8	142923376	rs7012868	T	A	100	PASS	AC=813;AF=0.16234;AN=5008;NS=2504;DP=19953;EAS_AF=0.4246;AMR_AF=0.0836;AFR_AF=0.1498;EUR_AF=0.0636;SAS_AF=0.0665;AA=T|||;VT=SNP
8	142923384	rs7012875	G	A	100	PASS	AC=2084;AF=0.416134;AN=5008;NS=2504;DP=19875;EAS_AF=0.4425;AMR_AF=0.549;AFR_AF=0.3086;EUR_AF=0.4334;SAS_AF=0.4223;AA=A|||;VT=SNP
8	142924017	rs1446940	A	G	100	PASS	AC=2410;AF=0.48123;AN=5008;NS=2504;DP=19897;EAS_AF=0.4623;AMR_AF=0.572;AFR_AF=0.5189;EUR_AF=0.4334;SAS_AF=0.4346;AA=G|||;VT=SNP
8	142924383	rs6997250	C	T	100	PASS	AC=1189;AF=0.23742;AN=5008;NS=2504;DP=19342;EAS_AF=0.0179;AMR_AF=0.4553;AFR_AF=0.1006;EUR_AF=0.3708;SAS_AF=0.3569;AA=C|||;VT=SNP
8	142924996	rs6583615	T	C	100	PASS	AC=819;AF=0.163538;AN=5008;NS=2504;DP=21506;EAS_AF=0.4276;AMR_AF=0.085;AFR_AF=0.1513;EUR_AF=0.0636;SAS_AF=0.0665;AA=T|||;VT=SNP
8	142925810	rs1446938	T	C	100	PASS	AC=2410;AF=0.48123;AN=5008;NS=2504;DP=23181;EAS_AF=0.4623;AMR_AF=0.5749;AFR_AF=0.5174;EUR_AF=0.4334;SAS_AF=0.4346;AA=A|||;VT=SNP
8	142926264	rs13281454	G	A	100	PASS	AC=1190;AF=0.23762;AN=5008;NS=2504;DP=19818;EAS_AF=0.0179;AMR_AF=0.4568;AFR_AF=0.1014;EUR_AF=0.3698;SAS_AF=0.3569;AA=G|||;VT=SNP
8	142926271	rs13281464	G	A	100	PASS	AC=1406;AF=0.280751;AN=5008;NS=2504;DP=20054;EAS_AF=0.0179;AMR_AF=0.4697;AFR_AF=0.2564;EUR_AF=0.3698;SAS_AF=0.3589;AA=G|||;VT=SNP
8	142926318	rs11777394	C	T	100	PASS	AC=1194;AF=0.238419;AN=5008;NS=2504;DP=22225;EAS_AF=0.0179;AMR_AF=0.4568;AFR_AF=0.1044;EUR_AF=0.3698;SAS_AF=0.3569;AA=C|||;VT=SNP
8	142926447	rs7388323	A	G	100	PASS	AC=2430;AF=0.485224;AN=5008;NS=2504;DP=17225;EAS_AF=0.4623;AMR_AF=0.5735;AFR_AF=0.5333;EUR_AF=0.4334;SAS_AF=0.4346;AA=G|||;VT=SNP
8	142926691	rs9785077	T	C	100	PASS	AC=1450;AF=0.289537;AN=5008;NS=2504;DP=16753;EAS_AF=0.0347;AMR_AF=0.4726;AFR_AF=0.27;EUR_AF=0.3678;SAS_AF=0.3681;AA=t|||;VT=SNP
8	142926892	rs9785126	C	T	100	PASS	AC=1452;AF=0.289936;AN=5008;NS=2504;DP=13274;EAS_AF=0.0347;AMR_AF=0.4726;AFR_AF=0.27;EUR_AF=0.3698;SAS_AF=0.3681;AA=C|||;VT=SNP
8	142926997	rs9785081	T	C	100	PASS	AC=2272;AF=0.453674;AN=5008;NS=2504;DP=16451;EAS_AF=0.4623;AMR_AF=0.5576;AFR_AF=0.4213;EUR_AF=0.4344;SAS_AF=0.4346;AA=C|||;VT=SNP
8	142927796	rs1966800	T	C	100	PASS	AC=1454;AF=0.290335;AN=5008;NS=2504;DP=18894;EAS_AF=0.0357;AMR_AF=0.4726;AFR_AF=0.27;EUR_AF=0.3698;SAS_AF=0.3691;AA=C|||;VT=SNP
8	142928211	rs3926193	A	G	100	PASS	AC=1617;AF=0.322883;AN=5008;NS=2504;DP=20444;EAS_AF=0.0437;AMR_AF=0.4986;AFR_AF=0.2958;EUR_AF=0.4235;SAS_AF=0.4192;AA=G|||;VT=SNP
8	142928397	rs11990132	C	T	100	PASS	AC=1195;AF=0.238618;AN=5008;NS=2504;DP=21580;EAS_AF=0.0179;AMR_AF=0.4582;AFR_AF=0.1036;EUR_AF=0.3708;SAS_AF=0.3569;AA=C|||;VT=SNP
8	142929070	rs11786180	G	A	100	PASS	AC=1191;AF=0.237819;AN=5008;NS=2504;DP=12804;EAS_AF=0.0179;AMR_AF=0.4568;AFR_AF=0.1014;EUR_AF=0.3708;SAS_AF=0.3569;AA=G|||;VT=SNP
8	142929107	rs55982805	A	G	100	PASS	AC=825;AF=0.164736;AN=5008;NS=2504;DP=12173;EAS_AF=0.4345;AMR_AF=0.085;AFR_AF=0.1498;EUR_AF=0.0636;SAS_AF=0.0675;AA=A|||;VT=SNP
8	142929736	rs11780416	C	T	100	PASS	AC=1193;AF=0.238219;AN=5008;NS=2504;DP=15180;EAS_AF=0.0179;AMR_AF=0.4582;AFR_AF=0.1021;EUR_AF=0.3708;SAS_AF=0.3569;AA=C|||;VT=SNP
8	142930092	rs6583617	T	A	100	PASS	AC=891;AF=0.177915;AN=5008;NS=2504;DP=18774;EAS_AF=0.4345;AMR_AF=0.0922;AFR_AF=0.1967;EUR_AF=0.0636;SAS_AF=0.0665;AA=T|||;VT=SNP
8	142930404	rs7388266	C	T	100	PASS	AC=886;AF=0.176917;AN=5008;NS=2504;DP=23059;EAS_AF=0.4306;AMR_AF=0.0922;AFR_AF=0.1967;EUR_AF=0.0636;SAS_AF=0.0654;AA=T|||;VT=SNP
8	142930514	rs1446939	C	T	100	PASS	AC=2603;AF=0.519768;AN=5008;NS=2504;DP=23630;EAS_AF=0.4732;AMR_AF=0.598;AFR_AF=0.5635;EUR_AF=0.4871;SAS_AF=0.4867;AA=T|||;VT=SNP
8	142932072	rs6985157	C	T	100	PASS	AC=629;AF=0.125599;AN=5008;NS=2504;DP=20550;EAS_AF=0.4365;AMR_AF=0.0778;AFR_AF=0.0053;EUR_AF=0.0626;SAS_AF=0.0665;AA=c|||;VT=SNP
8	142932284	rs6985498	T	C	100	PASS	AC=1701;AF=0.339657;AN=5008;NS=2504;DP=18900;EAS_AF=0.0446;AMR_AF=0.5029;AFR_AF=0.3578;EUR_AF=0.4205;SAS_AF=0.4202;AA=C|||;VT=SNP
8	142933453	rs11777156	G	C	100	PASS	AC=1500;AF=0.299521;AN=5008;NS=2504;DP=22970;EAS_AF=0.0446;AMR_AF=0.4899;AFR_AF=0.2126;EUR_AF=0.4205;SAS_AF=0.4202;AA=C|||;VT=SNP
8	142933726	rs935452	C	T	100	PASS	AC=1176;AF=0.234824;AN=5008;NS=2504;DP=19113;EAS_AF=0.0188;AMR_AF=0.4524;AFR_AF=0.0961;EUR_AF=0.3668;SAS_AF=0.3548;AA=C|||;VT=SNP
8	142934184	rs11988083	G	T	100	PASS	AC=1160;AF=0.231629;AN=5008;NS=2504;DP=19482;EAS_AF=0.0188;AMR_AF=0.4524;AFR_AF=0.0961;EUR_AF=0.3668;SAS_AF=0.3384;AA=G|||;VT=SNP
8	142934642	rs13267482	T	C	100	PASS	AC=1160;AF=0.231629;AN=5008;NS=2504;DP=23501;EAS_AF=0.0188;AMR_AF=0.4524;AFR_AF=0.0961;EUR_AF=0.3668;SAS_AF=0.3384;AA=T|||;VT=SNP
8	142935325	rs68094551	G	A	100	PASS	AC=1160;AF=0.231629;AN=5008;NS=2504;DP=23780;EAS_AF=0.0188;AMR_AF=0.4539;AFR_AF=0.0961;EUR_AF=0.3668;SAS_AF=0.3374;AA=-|||;VT=SNP
8	142935678	rs1542194	A	G	100	PASS	AC=369;AF=0.0736821;AN=5008;NS=2504;DP=23101;EAS_AF=0.0258;AMR_AF=0.0375;AFR_AF=0.1543;EUR_AF=0.0537;SAS_AF=0.0603;AA=a|||;VT=SNP
8	142939269	rs7388547	G	A	100	PASS	AC=2081;AF=0.415535;AN=5008;NS=2504;DP=30532;EAS_AF=0.0258;AMR_AF=0.5951;AFR_AF=0.5325;EUR_AF=0.5437;SAS_AF=0.3998;AA=a|||;VT=SNP
8	142940178	rs4917320	A	G	100	PASS	AC=1884;AF=0.376198;AN=5008;NS=2504;DP=22578;EAS_AF=0.0188;AMR_AF=0.5807;AFR_AF=0.4077;EUR_AF=0.5318;SAS_AF=0.3967;AA=a|||;VT=SNP
8	142940649	rs9792336	G	A	100	PASS	AC=690;AF=0.13778;AN=5008;NS=2504;DP=19432;EAS_AF=0.4464;AMR_AF=0.0836;AFR_AF=0.0416;EUR_AF=0.0626;SAS_AF=0.0654;AA=G|||;VT=SNP
8	142942099	rs35460878	C	T	100	PASS	AC=1532;AF=0.305911;AN=5008;NS=2504;DP=18895;EAS_AF=0.5228;AMR_AF=0.2046;AFR_AF=0.025;EUR_AF=0.3757;SAS_AF=0.4622;AA=C|||;VT=SNP
8	142942580	rs75199149	G	A	100	PASS	AC=690;AF=0.13778;AN=5008;NS=2504;DP=17377;EAS_AF=0.4454;AMR_AF=0.085;AFR_AF=0.0416;EUR_AF=0.0626;SAS_AF=0.0654;AA=G|||;VT=SNP
8	142944576	rs11167096	G	A	100	PASS	AC=1917;AF=0.382788;AN=5008;NS=2504;DP=16976;EAS_AF=0.0188;AMR_AF=0.585;AFR_AF=0.4312;EUR_AF=0.5318;SAS_AF=0.3957;AA=A|||;VT=SNP
8	142945108	rs9792219	C	T	100	PASS	AC=689;AF=0.13758;AN=5008;NS=2504;DP=20024;EAS_AF=0.4444;AMR_AF=0.0836;AFR_AF=0.034;EUR_AF=0.0626;SAS_AF=0.0767;AA=C|||;VT=SNP
8	142945374	rs58746247	G	A	100	PASS	AC=699;AF=0.139577;AN=5008;NS=2504;DP=19845;EAS_AF=0.4444;AMR_AF=0.0836;AFR_AF=0.0416;EUR_AF=0.0626;SAS_AF=0.0767;AA=G|||;VT=SNP
8	142945670	rs4917318	G	A	100	PASS	AC=883;AF=0.176318;AN=5008;NS=2504;DP=20532;EAS_AF=0.0179;AMR_AF=0.2723;AFR_AF=0.2262;EUR_AF=0.1402;SAS_AF=0.2413;AA=G|||;VT=SNP
8	142945841	rs935454	A	G	100	PASS	AC=2078;AF=0.414936;AN=5008;NS=2504;DP=20641;EAS_AF=0.0258;AMR_AF=0.5937;AFR_AF=0.5325;EUR_AF=0.5417;SAS_AF=0.3998;AA=G|||;VT=SNP
8	142945885	rs935455	G	A	100	PASS	AC=858;AF=0.171326;AN=5008;NS=2504;DP=20003;EAS_AF=0.0179;AMR_AF=0.2709;AFR_AF=0.2088;EUR_AF=0.1402;SAS_AF=0.2403;AA=G|||;VT=SNP
8	142946225	rs4917238	T	C	100	PASS	AC=2777;AF=0.554513;AN=5008;NS=2504;DP=18262;EAS_AF=0.4702;AMR_AF=0.6787;AFR_AF=0.5741;EUR_AF=0.6044;SAS_AF=0.4755;AA=C|||;VT=SNP
8	142946760	rs66873603	A	G	100	PASS	AC=1163;AF=0.232228;AN=5008;NS=2504;DP=19938;EAS_AF=0.0179;AMR_AF=0.3559;AFR_AF=0.2617;EUR_AF=0.2863;SAS_AF=0.2699;AA=A|||;VT=SNP
8	142946780	rs72690779	A	G	100	PASS	AC=1254;AF=0.250399;AN=5008;NS=2504;DP=20530;EAS_AF=0.0179;AMR_AF=0.3617;AFR_AF=0.3517;EUR_AF=0.2634;SAS_AF=0.2607;AA=A|||;VT=SNP
8	142946967	rs7008707	T	C	100	PASS	AC=2102;AF=0.419728;AN=5008;NS=2504;DP=19957;EAS_AF=0.0258;AMR_AF=0.5951;AFR_AF=0.5499;EUR_AF=0.5417;SAS_AF=0.3998;AA=C|||;VT=SNP
8	142947130	rs11785510	A	G	100	PASS	AC=1826;AF=0.364617;AN=5008;NS=2504;DP=21094;EAS_AF=0.0188;AMR_AF=0.5764;AFR_AF=0.3661;EUR_AF=0.5318;SAS_AF=0.3967;AA=G|||;VT=SNP
8	142947136	rs11774910	G	T	100	PASS	AC=1827;AF=0.364816;AN=5008;NS=2504;DP=21213;EAS_AF=0.0188;AMR_AF=0.5764;AFR_AF=0.3661;EUR_AF=0.5318;SAS_AF=0.3978;AA=T|||;VT=SNP
8	142947393	rs11775637	G	A	100	PASS	AC=858;AF=0.171326;AN=5008;NS=2504;DP=20486;EAS_AF=0.0179;AMR_AF=0.2709;AFR_AF=0.2073;EUR_AF=0.1402;SAS_AF=0.2423;AA=G|||;VT=SNP
8	142947606	rs11782791	C	T	100	PASS	AC=745;AF=0.148762;AN=5008;NS=2504;DP=20346;EAS_AF=0.0179;AMR_AF=0.268;AFR_AF=0.1241;EUR_AF=0.1392;SAS_AF=0.2423;AA=C|||;VT=SNP
8	142947809	rs11167097	A	G	100	PASS	AC=2784;AF=0.555911;AN=5008;NS=2504;DP=18314;EAS_AF=0.4702;AMR_AF=0.6801;AFR_AF=0.5749;EUR_AF=0.6034;SAS_AF=0.4816;AA=G|||;VT=SNP
8	142947841	rs11167098	G	C	100	PASS	AC=1924;AF=0.384185;AN=5008;NS=2504;DP=18828;EAS_AF=0.0188;AMR_AF=0.5865;AFR_AF=0.4349;EUR_AF=0.5308;SAS_AF=0.3978;AA=C|||;VT=SNP
8	142948309	rs7843278	T	C	100	PASS	AC=1940;AF=0.38738;AN=5008;NS=2504;DP=17422;EAS_AF=0.0258;AMR_AF=0.5865;AFR_AF=0.4319;EUR_AF=0.5417;SAS_AF=0.3998;AA=C|||;VT=SNP
8	142948626	rs6989799	A	G	100	PASS	AC=1887;AF=0.376797;AN=5008;NS=2504;DP=15537;EAS_AF=0.0258;AMR_AF=0.5821;AFR_AF=0.3933;EUR_AF=0.5408;SAS_AF=0.4018;AA=G|||;VT=SNP
8	142949276	rs4917237	A	G	100	PASS	AC=2094;AF=0.418131;AN=5008;NS=2504;DP=18141;EAS_AF=0.0456;AMR_AF=0.5951;AFR_AF=0.5257;EUR_AF=0.5417;SAS_AF=0.4039;AA=G|||;VT=SNP
8	142949328	rs77093438	G	A	100	PASS	AC=639;AF=0.127596;AN=5008;NS=2504;DP=17692;EAS_AF=0.4425;AMR_AF=0.0807;AFR_AF=0.0061;EUR_AF=0.0626;SAS_AF=0.0675;AA=G|||;VT=SNP
8	142949616	rs4917236	A	G	100	PASS	AC=2093;AF=0.417931;AN=5008;NS=2504;DP=21371;EAS_AF=0.0446;AMR_AF=0.5951;AFR_AF=0.5257;EUR_AF=0.5417;SAS_AF=0.4039;AA=G|||;VT=SNP
8	142950051	rs77628520	A	G	100	PASS	AC=679;AF=0.135583;AN=5008;NS=2504;DP=18654;EAS_AF=0.4425;AMR_AF=0.085;AFR_AF=0.0356;EUR_AF=0.0626;SAS_AF=0.0654;AA=A|||;VT=SNP
8	142950775	rs1992805	C	T	100	PASS	AC=1660;AF=0.33147;AN=5008;NS=2504;DP=18547;EAS_AF=0.4425;AMR_AF=0.4683;AFR_AF=0.1278;EUR_AF=0.3678;SAS_AF=0.3579;AA=C|||;VT=SNP
8	142970833	rs1446935	G	A	100	PASS	AC=1763;AF=0.352037;AN=5008;NS=2504;DP=21188;EAS_AF=0.5377;AMR_AF=0.4352;AFR_AF=0.1649;EUR_AF=0.3598;SAS_AF=0.3466;AA=G|||;VT=SNP
8	142971870	rs11167102	G	A	100	PASS	AC=2542;AF=0.507588;AN=5008;NS=2504;DP=21401;EAS_AF=0.5417;AMR_AF=0.6066;AFR_AF=0.4682;EUR_AF=0.5308;SAS_AF=0.4315;AA=A|||;VT=SNP
8	142972130	rs11167103	A	G	100	PASS	AC=2540;AF=0.507188;AN=5008;NS=2504;DP=20584;EAS_AF=0.5417;AMR_AF=0.6066;AFR_AF=0.4667;EUR_AF=0.5308;SAS_AF=0.4315;AA=G|||;VT=SNP
8	142972220	rs10875475	A	G	100	PASS	AC=2619;AF=0.522963;AN=5008;NS=2504;DP=19807;EAS_AF=0.5417;AMR_AF=0.6167;AFR_AF=0.5204;EUR_AF=0.5318;SAS_AF=0.4315;AA=G|||;VT=SNP
8	142973859	rs28549192	T	G	100	PASS	AC=2743;AF=0.547724;AN=5008;NS=2504;DP=17192;EAS_AF=0.5427;AMR_AF=0.6254;AFR_AF=0.6074;EUR_AF=0.5338;SAS_AF=0.4315;AA=G|||;VT=SNP
8	142973908	rs4917322	C	A	100	PASS	AC=1668;AF=0.333067;AN=5008;NS=2504;DP=15930;EAS_AF=0.5367;AMR_AF=0.4308;AFR_AF=0.1067;EUR_AF=0.3598;SAS_AF=0.3323;AA=C|||;VT=SNP
8	142974018	rs116927692	T	C	100	PASS	AC=158;AF=0.0315495;AN=5008;NS=2504;DP=18129;EAS_AF=0.0516;AMR_AF=0.0159;AFR_AF=0.028;EUR_AF=0.0328;SAS_AF=0.0256;AA=T|||;VT=SNP
8	142975679	rs6987594	G	A	100	PASS	AC=1672;AF=0.333866;AN=5008;NS=2504;DP=16925;EAS_AF=0.5377;AMR_AF=0.4323;AFR_AF=0.1074;EUR_AF=0.3608;SAS_AF=0.3323;AA=G|||;VT=SNP
8	142976753	rs9644547	T	C	100	PASS	AC=2436;AF=0.486422;AN=5008;NS=2504;DP=13323;EAS_AF=0.5387;AMR_AF=0.6037;AFR_AF=0.4062;EUR_AF=0.5298;SAS_AF=0.4131;AA=C|||;VT=SNP
8	142978884	rs6583547	A	G	100	PASS	AC=1997;AF=0.398762;AN=5008;NS=2504;DP=19664;EAS_AF=0.5377;AMR_AF=0.4496;AFR_AF=0.3396;EUR_AF=0.3658;SAS_AF=0.3333;AA=A|||;VT=SNP
8	142980109	rs2028930	A	G	100	PASS	AC=2510;AF=0.501198;AN=5008;NS=2504;DP=17045;EAS_AF=0.5437;AMR_AF=0.6081;AFR_AF=0.4539;EUR_AF=0.5298;SAS_AF=0.4162;AA=G|||;VT=SNP
8	142980434	rs935461	C	T	100	PASS	AC=1981;AF=0.395567;AN=5008;NS=2504;DP=19029;EAS_AF=0.5377;AMR_AF=0.4496;AFR_AF=0.3336;EUR_AF=0.3608;SAS_AF=0.3303;AA=C|||;VT=SNP
8	142981721	rs10096662	A	T	100	PASS	AC=1757;AF=0.350839;AN=5008;NS=2504;DP=18652;EAS_AF=0.5337;AMR_AF=0.4337;AFR_AF=0.1755;EUR_AF=0.3608;SAS_AF=0.3303;AA=A|||;VT=SNP
8	142982521	rs28654384	G	A	100	PASS	AC=1996;AF=0.398562;AN=5008;NS=2504;DP=33242;EAS_AF=0.5337;AMR_AF=0.4481;AFR_AF=0.3472;EUR_AF=0.3618;SAS_AF=0.3313;AA=G|||;VT=SNP
8	142984200	rs11167104	T	C	100	PASS	AC=2507;AF=0.500599;AN=5008;NS=2504;DP=16819;EAS_AF=0.5456;AMR_AF=0.598;AFR_AF=0.4478;EUR_AF=0.5328;SAS_AF=0.4233;AA=C|||;VT=SNP
8	142984585	rs10108313	A	G	100	PASS	AC=2682;AF=0.535543;AN=5008;NS=2504;DP=16034;EAS_AF=0.5476;AMR_AF=0.6081;AFR_AF=0.5787;EUR_AF=0.5358;SAS_AF=0.4131;AA=G|||;VT=SNP
8	142985470	rs10875476	G	A	100	PASS	AC=2791;AF=0.557308;AN=5008;NS=2504;DP=19084;EAS_AF=0.4375;AMR_AF=0.5259;AFR_AF=0.6581;EUR_AF=0.5457;SAS_AF=0.5787;AA=A|||;VT=SNP
8	142986040	rs11167105	C	A	100	PASS	AC=2672;AF=0.533546;AN=5008;NS=2504;DP=16261;EAS_AF=0.4732;AMR_AF=0.5605;AFR_AF=0.4418;EUR_AF=0.6083;SAS_AF=0.6237;AA=C|||;VT=SNP
8	142986188	rs11167106	T	G	100	PASS	AC=1469;AF=0.293331;AN=5008;NS=2504;DP=21470;EAS_AF=0.4623;AMR_AF=0.3934;AFR_AF=0.0333;EUR_AF=0.3897;SAS_AF=0.3006;AA=t|||;VT=SNP
8	142986240	rs11167107	C	A	100	PASS	AC=1506;AF=0.300719;AN=5008;NS=2504;DP=19341;EAS_AF=0.4573;AMR_AF=0.3876;AFR_AF=0.0772;EUR_AF=0.3807;SAS_AF=0.2975;AA=c|||;VT=SNP
8	142986450	rs11779226	G	A	100	PASS	AC=1508;AF=0.301118;AN=5008;NS=2504;DP=18247;EAS_AF=0.4563;AMR_AF=0.3876;AFR_AF=0.0772;EUR_AF=0.3827;SAS_AF=0.2986;AA=G|||;VT=SNP
8	142986509	rs6583548	G	A	100	PASS	AC=2670;AF=0.533147;AN=5008;NS=2504;DP=19358;EAS_AF=0.4712;AMR_AF=0.5634;AFR_AF=0.447;EUR_AF=0.6004;SAS_AF=0.6227;AA=G|||;VT=SNP
8	142987162	rs4917324	T	C	100	PASS	AC=3205;AF=0.639976;AN=5008;NS=2504;DP=13167;EAS_AF=0.7113;AMR_AF=0.5735;AFR_AF=0.5946;EUR_AF=0.6123;SAS_AF=0.7035;AA=C|||;VT=SNP
8	142987165	rs4917325	A	G	100	PASS	AC=3191;AF=0.637181;AN=5008;NS=2504;DP=12867;EAS_AF=0.7113;AMR_AF=0.572;AFR_AF=0.59;EUR_AF=0.6054;SAS_AF=0.7035;AA=G|||;VT=SNP
8	142987246	rs4917326	G	C	100	PASS	AC=3196;AF=0.638179;AN=5008;NS=2504;DP=11383;EAS_AF=0.7113;AMR_AF=0.572;AFR_AF=0.5885;EUR_AF=0.6123;SAS_AF=0.7035;AA=G|||;VT=SNP
8	142987681	rs4917243	C	T	100	PASS	AC=2818;AF=0.5627;AN=5008;NS=2504;DP=16392;EAS_AF=0.6419;AMR_AF=0.5634;AFR_AF=0.4244;EUR_AF=0.6054;SAS_AF=0.6237;AA=c|||;VT=SNP
8	142988270	rs4917327	T	C	100	PASS	AC=3337;AF=0.666334;AN=5008;NS=2504;DP=18244;EAS_AF=0.7183;AMR_AF=0.585;AFR_AF=0.6831;EUR_AF=0.6133;SAS_AF=0.7025;AA=t|||;VT=SNP
8	142988312	rs4917244	G	A	100	PASS	AC=3006;AF=0.60024;AN=5008;NS=2504;DP=18546;EAS_AF=0.6419;AMR_AF=0.5807;AFR_AF=0.5567;EUR_AF=0.6064;SAS_AF=0.6237;AA=G|||;VT=SNP
8	142988791	rs1530590	A	G	100	PASS	AC=3379;AF=0.67472;AN=5008;NS=2504;DP=19153;EAS_AF=0.7183;AMR_AF=0.5893;AFR_AF=0.7133;EUR_AF=0.6123;SAS_AF=0.7025;AA=G|||;VT=SNP
8	142989116	rs1838905	G	A	100	PASS	AC=3135;AF=0.625998;AN=5008;NS=2504;DP=21733;EAS_AF=0.7183;AMR_AF=0.5663;AFR_AF=0.5416;EUR_AF=0.6113;SAS_AF=0.7025;AA=g|||;VT=SNP
8	142989174	rs1838904	T	G	100	PASS	AC=3379;AF=0.67472;AN=5008;NS=2504;DP=21922;EAS_AF=0.7183;AMR_AF=0.5893;AFR_AF=0.7133;EUR_AF=0.6123;SAS_AF=0.7025;AA=g|||;VT=SNP
8	142989330	rs9644548	C	T	100	PASS	AC=2852;AF=0.569489;AN=5008;NS=2504;DP=18013;EAS_AF=0.6419;AMR_AF=0.562;AFR_AF=0.4516;EUR_AF=0.6044;SAS_AF=0.6237;AA=c|||;VT=SNP
8	142990149	rs12675549	C	T	100	PASS	AC=3202;AF=0.639377;AN=5008;NS=2504;DP=18888;EAS_AF=0.7192;AMR_AF=0.5677;AFR_AF=0.5915;EUR_AF=0.6113;SAS_AF=0.7014;AA=C|||;VT=SNP
8	142990150	rs11775705	C	T	100	PASS	AC=1265;AF=0.252596;AN=5008;NS=2504;DP=18929;EAS_AF=0.2808;AMR_AF=0.3761;AFR_AF=0.0325;EUR_AF=0.3837;SAS_AF=0.2986;AA=C|||;VT=SNP
8	142990457	rs56177626	C	T	100	PASS	AC=575;AF=0.114816;AN=5008;NS=2504;DP=20074;EAS_AF=0.247;AMR_AF=0.0908;AFR_AF=0.0477;EUR_AF=0.1352;SAS_AF=0.0654;AA=C|||;VT=SNP
8	142990515	rs11780731	T	A	100	PASS	AC=894;AF=0.178514;AN=5008;NS=2504;DP=19863;EAS_AF=0.0357;AMR_AF=0.3415;AFR_AF=0.0726;EUR_AF=0.2793;SAS_AF=0.2495;AA=T|||;VT=SNP
8	142990575	rs4917328	C	T	100	PASS	AC=3458;AF=0.690495;AN=5008;NS=2504;DP=18836;EAS_AF=0.8859;AMR_AF=0.6297;AFR_AF=0.5719;EUR_AF=0.7117;SAS_AF=0.6708;AA=T|||;VT=SNP
8	142990646	rs4917329	G	A	100	PASS	AC=4033;AF=0.805312;AN=5008;NS=2504;DP=19622;EAS_AF=0.752;AMR_AF=0.8833;AFR_AF=0.6649;EUR_AF=0.8628;SAS_AF=0.9356;AA=A|||;VT=SNP
8	142991103	rs60757198	G	T	100	PASS	AC=978;AF=0.195288;AN=5008;NS=2504;DP=18367;EAS_AF=0.2282;AMR_AF=0.1542;AFR_AF=0.236;EUR_AF=0.172;SAS_AF=0.1595;AA=T|||;VT=SNP
8	142991108	rs79114588	A	G	100	PASS	AC=282;AF=0.0563099;AN=5008;NS=2504;DP=18337;EAS_AF=0.0258;AMR_AF=0.0562;AFR_AF=0.0567;EUR_AF=0.0398;SAS_AF=0.1043;AA=A|||;VT=SNP
8	142991139	rs34224344	C	G	100	PASS	AC=4243;AF=0.847244;AN=5008;NS=2504;DP=18395;EAS_AF=0.7837;AMR_AF=0.9006;AFR_AF=0.8162;EUR_AF=0.8618;SAS_AF=0.9018;AA=G|||;VT=SNP
8	142991333	rs35746087	G	A	100	PASS	AC=3209;AF=0.640775;AN=5008;NS=2504;DP=18758;EAS_AF=0.6597;AMR_AF=0.7651;AFR_AF=0.3759;EUR_AF=0.8072;SAS_AF=0.7198;AA=G|||;VT=SNP
8	142991778	rs75316669	C	A	100	PASS	AC=833;AF=0.166334;AN=5008;NS=2504;DP=20455;EAS_AF=0.1835;AMR_AF=0.1167;AFR_AF=0.2322;EUR_AF=0.0855;SAS_AF=0.1779;AA=A|||;VT=SNP
8	142992346	rs75812220	C	G	100	PASS	AC=337;AF=0.0672923;AN=5008;NS=2504;DP=20001;EAS_AF=0.1488;AMR_AF=0.0461;AFR_AF=0.0492;EUR_AF=0.0408;SAS_AF=0.0501;AA=C|||;VT=SNP
8	142993394	rs1562369	C	T	100	PASS	AC=576;AF=0.115016;AN=5008;NS=2504;DP=18605;EAS_AF=0.3065;AMR_AF=0.0576;AFR_AF=0.0756;EUR_AF=0.0089;SAS_AF=0.1207;AA=A|||;VT=SNP
8	142994952	rs77615252	T	C	100	PASS	AC=265;AF=0.0529153;AN=5008;NS=2504;DP=16828;EAS_AF=0.1478;AMR_AF=0.0303;AFR_AF=0.0038;EUR_AF=0.0408;SAS_AF=0.0501;AA=T|||;VT=SNP
8	142995202	rs74606040	G	A	100	PASS	AC=601;AF=0.120008;AN=5008;NS=2504;DP=16664;EAS_AF=0.1786;AMR_AF=0.0893;AFR_AF=0.0794;EUR_AF=0.0805;SAS_AF=0.1769;AA=a|||;VT=SNP
8	142997063	rs7463711	G	A	100	PASS	AC=3732;AF=0.745208;AN=5008;NS=2504;DP=19311;EAS_AF=0.7411;AMR_AF=0.8718;AFR_AF=0.553;EUR_AF=0.9076;SAS_AF=0.7526;AA=G|||;VT=SNP
8	142997173	rs75193193	C	T	100	PASS	AC=677;AF=0.135184;AN=5008;NS=2504;DP=18083;EAS_AF=0.1786;AMR_AF=0.1066;AFR_AF=0.1256;EUR_AF=0.0835;SAS_AF=0.1769;AA=c|||;VT=SNP
8	142999216	rs7831570	A	T	100	PASS	AC=533;AF=0.10643;AN=5008;NS=2504;DP=15137;EAS_AF=0.1478;AMR_AF=0.0706;AFR_AF=0.1316;EUR_AF=0.0835;SAS_AF=0.0787;AA=A|||;VT=SNP
8	142999731	rs1562374	A	G	100	PASS	AC=522;AF=0.104233;AN=5008;NS=2504;DP=18874;EAS_AF=0.2163;AMR_AF=0.049;AFR_AF=0.0688;EUR_AF=0.1093;SAS_AF=0.0706;AA=A|||;VT=SNP
8	143001641	rs35287277	T	C	100	PASS	AC=325;AF=0.0648962;AN=5008;NS=2504;DP=16604;EAS_AF=0.1419;AMR_AF=0.0375;AFR_AF=0.0053;EUR_AF=0.0765;SAS_AF=0.0736;AA=T|||;VT=SNP
8	143001715	rs4392941	G	A	100	PASS	AC=1148;AF=0.229233;AN=5008;NS=2504;DP=14989;EAS_AF=0.1587;AMR_AF=0.1354;AFR_AF=0.441;EUR_AF=0.1233;SAS_AF=0.1912;AA=A|||;VT=SNP
8	143002043	rs58388633	G	A	100	PASS	AC=516;AF=0.103035;AN=5008;NS=2504;DP=14006;EAS_AF=0.2163;AMR_AF=0.0461;AFR_AF=0.0696;EUR_AF=0.1044;SAS_AF=0.0706;AA=G|||;VT=SNP
8	143002954	rs71516664	G	T	100	PASS	AC=324;AF=0.0646965;AN=5008;NS=2504;DP=16609;EAS_AF=0.1419;AMR_AF=0.0375;AFR_AF=0.0053;EUR_AF=0.0755;SAS_AF=0.0736;AA=G|||;VT=SNP
8	143003723	rs7005204	G	A	100	PASS	AC=3266;AF=0.652157;AN=5008;NS=2504;DP=16579;EAS_AF=0.624;AMR_AF=0.8127;AFR_AF=0.4387;EUR_AF=0.7704;SAS_AF=0.7342;AA=G|||;VT=SNP
8	143004167	rs4350018	C	T	100	PASS	AC=251;AF=0.0501198;AN=5008;NS=2504;DP=19594;EAS_AF=0.0169;AMR_AF=0.0432;AFR_AF=0.0356;EUR_AF=0.0417;SAS_AF=0.1176;AA=C|||;VT=SNP
8	143005062	rs4917247	A	C	100	PASS	AC=1060;AF=0.211661;AN=5008;NS=2504;DP=19649;EAS_AF=0.1597;AMR_AF=0.1311;AFR_AF=0.3759;EUR_AF=0.1233;SAS_AF=0.1912;AA=C|||;VT=SNP
8	143005886	rs4917212	C	G	100	PASS	AC=580;AF=0.115815;AN=5008;NS=2504;DP=18840;EAS_AF=0.1597;AMR_AF=0.0807;AFR_AF=0.0431;EUR_AF=0.1183;SAS_AF=0.1912;AA=C|||;VT=SNP
8	143006113	rs55820740	C	T	100	PASS	AC=255;AF=0.0509185;AN=5008;NS=2504;DP=18670;EAS_AF=0.0952;AMR_AF=0.0418;AFR_AF=0.0053;EUR_AF=0.0974;SAS_AF=0.0256;AA=C|||;VT=SNP
8	143006371	rs35284804	C	T	100	PASS	AC=324;AF=0.0646965;AN=5008;NS=2504;DP=17460;EAS_AF=0.1419;AMR_AF=0.0375;AFR_AF=0.0045;EUR_AF=0.0765;SAS_AF=0.0736;AA=C|||;VT=SNP
8	143006546	rs34060275	C	T	100	PASS	AC=326;AF=0.0650958;AN=5008;NS=2504;DP=22273;EAS_AF=0.1429;AMR_AF=0.0375;AFR_AF=0.0053;EUR_AF=0.0765;SAS_AF=0.0736;AA=C|||;VT=SNP
8	143008018	rs36098728	T	C	100	PASS	AC=347;AF=0.0692891;AN=5008;NS=2504;DP=18247;EAS_AF=0.1587;AMR_AF=0.0403;AFR_AF=0.0045;EUR_AF=0.0775;SAS_AF=0.0767;AA=T|||;VT=SNP
8	143009025	rs35589100	C	T	100	PASS	AC=3240;AF=0.646965;AN=5008;NS=2504;DP=13149;EAS_AF=0.6091;AMR_AF=0.8098;AFR_AF=0.4312;EUR_AF=0.7704;SAS_AF=0.7352;AA=C|||;VT=SNP
8	143009957	rs34816936	G	A	100	PASS	AC=342;AF=0.0682907;AN=5008;NS=2504;DP=19817;EAS_AF=0.1587;AMR_AF=0.0389;AFR_AF=0.0053;EUR_AF=0.0755;SAS_AF=0.0736;AA=G|||;VT=SNP
8	143010086	rs6998863	T	C	100	PASS	AC=980;AF=0.195687;AN=5008;NS=2504;DP=19692;EAS_AF=0.1756;AMR_AF=0.1268;AFR_AF=0.3109;EUR_AF=0.1203;SAS_AF=0.1871;AA=C|||;VT=SNP
8	143010150	rs4917249	A	G	100	PASS	AC=650;AF=0.129792;AN=5008;NS=2504;DP=17837;EAS_AF=0.0169;AMR_AF=0.0893;AFR_AF=0.3101;EUR_AF=0.0457;SAS_AF=0.1176;AA=G|||;VT=SNP
8	143010270	rs4244240	G	A	100	PASS	AC=888;AF=0.177316;AN=5008;NS=2504;DP=17939;EAS_AF=0.1756;AMR_AF=0.1066;AFR_AF=0.2542;EUR_AF=0.1173;SAS_AF=0.1871;AA=G|||;VT=SNP
8	143010296	rs4244241	C	T	100	PASS	AC=422;AF=0.0842652;AN=5008;NS=2504;DP=18080;EAS_AF=0.0169;AMR_AF=0.0605;AFR_AF=0.1558;EUR_AF=0.0417;SAS_AF=0.1176;AA=C|||;VT=SNP
8	143010501	rs4244242	G	A	100	PASS	AC=872;AF=0.174121;AN=5008;NS=2504;DP=17768;EAS_AF=0.1756;AMR_AF=0.1196;AFR_AF=0.2337;EUR_AF=0.1193;SAS_AF=0.1871;AA=A|||;VT=SNP
8	143010570	rs75769985	C	T	100	PASS	AC=209;AF=0.0417332;AN=5008;NS=2504;DP=18790;EAS_AF=0.0169;AMR_AF=0.0389;AFR_AF=0.0068;EUR_AF=0.0408;SAS_AF=0.1176;AA=C|||;VT=SNP
8	143010600	rs4244243	T	C	100	PASS	AC=981;AF=0.195887;AN=5008;NS=2504;DP=20003;EAS_AF=0.1756;AMR_AF=0.1268;AFR_AF=0.3116;EUR_AF=0.1203;SAS_AF=0.1871;AA=t|||;VT=SNP
8	143010636	rs3937642	T	C	100	PASS	AC=987;AF=0.197085;AN=5008;NS=2504;DP=21097;EAS_AF=0.1756;AMR_AF=0.1268;AFR_AF=0.3162;EUR_AF=0.1203;SAS_AF=0.1871;AA=C|||;VT=SNP
8	143012564	rs74565016	T	C	100	PASS	AC=394;AF=0.0786741;AN=5008;NS=2504;DP=13628;EAS_AF=0.0169;AMR_AF=0.0605;AFR_AF=0.1346;EUR_AF=0.0417;SAS_AF=0.1176;AA=c|||;VT=SNP
8	143013960	rs7844001	A	C	100	PASS	AC=1002;AF=0.20008;AN=5008;NS=2504;DP=13488;EAS_AF=0.1746;AMR_AF=0.1311;AFR_AF=0.3154;EUR_AF=0.1272;SAS_AF=0.1943;AA=C|||;VT=SNP
8	143014812	rs6996758	T	A	100	PASS	AC=1519;AF=0.303315;AN=5008;NS=2504;DP=20094;EAS_AF=0.3948;AMR_AF=0.1772;AFR_AF=0.385;EUR_AF=0.2286;SAS_AF=0.2648;AA=A|||;VT=SNP
8	143014980	rs34478488	G	A	100	PASS	AC=71;AF=0.0141773;AN=5008;NS=2504;DP=16577;EAS_AF=0.003;AMR_AF=0.0072;AFR_AF=0.0008;EUR_AF=0.0358;SAS_AF=0.0266;AA=G|||;VT=SNP
8	143015195	rs12114538	T	C	100	PASS	AC=1000;AF=0.199681;AN=5008;NS=2504;DP=16233;EAS_AF=0.1746;AMR_AF=0.1297;AFR_AF=0.3162;EUR_AF=0.1252;SAS_AF=0.1943;AA=C|||;VT=SNP
8	143015586	rs4612374	C	T	100	PASS	AC=256;AF=0.0511182;AN=5008;NS=2504;DP=18893;EAS_AF=0.0159;AMR_AF=0.0447;AFR_AF=0.0356;EUR_AF=0.0457;SAS_AF=0.1186;AA=C|||;VT=SNP
8	143017644	rs34037520	T	C	100	PASS	AC=387;AF=0.0772764;AN=5008;NS=2504;DP=18291;EAS_AF=0.1587;AMR_AF=0.0418;AFR_AF=0.0393;EUR_AF=0.0736;SAS_AF=0.0736;AA=T|||;VT=SNP
8	143018001	rs113050673	C	T	100	PASS	AC=232;AF=0.0463259;AN=5008;NS=2504;DP=19410;EAS_AF=0.0159;AMR_AF=0.0461;AFR_AF=0.0174;EUR_AF=0.0457;SAS_AF=0.1176;AA=T|||;VT=SNP
8	143018268	rs72696800	C	T	100	PASS	AC=254;AF=0.0507188;AN=5008;NS=2504;DP=17533;EAS_AF=0.0952;AMR_AF=0.0418;AFR_AF=0.0053;EUR_AF=0.0964;SAS_AF=0.0256;AA=c|||;VT=SNP
8	143018400	rs12676920	A	T	100	PASS	AC=333;AF=0.0664936;AN=5008;NS=2504;DP=17372;EAS_AF=0.1587;AMR_AF=0.0375;AFR_AF=0.0045;EUR_AF=0.0726;SAS_AF=0.0695;AA=A|||;VT=SNP
8	143018646	rs4999020	A	G	100	PASS	AC=4755;AF=0.949481;AN=5008;NS=2504;DP=11855;EAS_AF=0.9841;AMR_AF=0.9553;AFR_AF=0.9644;EUR_AF=0.9543;SAS_AF=0.8845;AA=G|||;VT=SNP
8	143019157	rs4645593	C	T	100	PASS	AC=4025;AF=0.803714;AN=5008;NS=2504;DP=15506;EAS_AF=0.8254;AMR_AF=0.8718;AFR_AF=0.6853;EUR_AF=0.8767;SAS_AF=0.818;AA=C|||;VT=SNP
8	143019293	rs935459	C	T	100	PASS	AC=520;AF=0.103834;AN=5008;NS=2504;DP=19572;EAS_AF=0.2222;AMR_AF=0.0476;AFR_AF=0.0681;EUR_AF=0.1034;SAS_AF=0.0706;AA=C|||;VT=SNP
8	143020036	rs4541966	G	A	100	PASS	AC=4061;AF=0.810903;AN=5008;NS=2504;DP=17774;EAS_AF=0.8254;AMR_AF=0.8732;AFR_AF=0.711;EUR_AF=0.8777;SAS_AF=0.818;AA=G|||;VT=SNP
8	143020058	rs4333638	G	A	100	PASS	AC=4075;AF=0.813698;AN=5008;NS=2504;DP=18062;EAS_AF=0.8254;AMR_AF=0.8761;AFR_AF=0.7201;EUR_AF=0.8777;SAS_AF=0.818;AA=G|||;VT=SNP
8	143020081	rs4541967	G	A	100	PASS	AC=4077;AF=0.814097;AN=5008;NS=2504;DP=18266;EAS_AF=0.8254;AMR_AF=0.8761;AFR_AF=0.7216;EUR_AF=0.8777;SAS_AF=0.818;AA=g|||;VT=SNP
8	143020731	rs7845056	C	T	100	PASS	AC=2218;AF=0.442891;AN=5008;NS=2504;DP=17656;EAS_AF=0.3978;AMR_AF=0.6556;AFR_AF=0.1127;EUR_AF=0.5994;SAS_AF=0.6237;AA=C|||;VT=SNP
8	143021166	rs71516665	T	G	100	PASS	AC=378;AF=0.0754792;AN=5008;NS=2504;DP=21085;EAS_AF=0.1577;AMR_AF=0.0403;AFR_AF=0.0393;EUR_AF=0.0726;SAS_AF=0.0675;AA=T|||;VT=SNP
8	143021386	rs6583552	C	T	100	PASS	AC=4017;AF=0.802117;AN=5008;NS=2504;DP=16550;EAS_AF=0.8254;AMR_AF=0.8718;AFR_AF=0.6861;EUR_AF=0.8767;SAS_AF=0.8088;AA=C|||;VT=SNP
8	143021422	rs34053892	G	C	100	PASS	AC=377;AF=0.0752796;AN=5008;NS=2504;DP=16377;EAS_AF=0.1577;AMR_AF=0.0403;AFR_AF=0.0386;EUR_AF=0.0726;SAS_AF=0.0675;AA=G|||;VT=SNP
8	143021659	rs6583553	C	G	100	PASS	AC=3506;AF=0.70008;AN=5008;NS=2504;DP=14331;EAS_AF=0.6052;AMR_AF=0.8242;AFR_AF=0.618;EUR_AF=0.7734;SAS_AF=0.7454;AA=C|||;VT=SNP
8	143021945	rs6991768	A	G	100	PASS	AC=4755;AF=0.949481;AN=5008;NS=2504;DP=16981;EAS_AF=0.9841;AMR_AF=0.9553;AFR_AF=0.9644;EUR_AF=0.9543;SAS_AF=0.8845;AA=A|||;VT=SNP
8	143022153	rs6583554	T	C	100	PASS	AC=4754;AF=0.949281;AN=5008;NS=2504;DP=20254;EAS_AF=0.9841;AMR_AF=0.9553;AFR_AF=0.9644;EUR_AF=0.9543;SAS_AF=0.8834;AA=G|||;VT=SNP
8	143022507	rs10216552	T	G	100	PASS	AC=4755;AF=0.949481;AN=5008;NS=2504;DP=19943;EAS_AF=0.9841;AMR_AF=0.9553;AFR_AF=0.9644;EUR_AF=0.9543;SAS_AF=0.8845;AA=G|||;VT=SNP
8	143022865	rs935458	C	G	100	PASS	AC=4108;AF=0.820288;AN=5008;NS=2504;DP=13549;EAS_AF=0.8264;AMR_AF=0.8862;AFR_AF=0.7383;EUR_AF=0.8797;SAS_AF=0.817;AA=C|||;VT=SNP
8	143023061	rs4404952	G	A	100	PASS	AC=4755;AF=0.949481;AN=5008;NS=2504;DP=15691;EAS_AF=0.9841;AMR_AF=0.9553;AFR_AF=0.9644;EUR_AF=0.9543;SAS_AF=0.8845;AA=A|||;VT=SNP
8	143023215	rs744344	G	C	100	PASS	AC=4330;AF=0.864617;AN=5008;NS=2504;DP=13939;EAS_AF=0.8264;AMR_AF=0.9107;AFR_AF=0.8926;EUR_AF=0.8817;SAS_AF=0.816;AA=C|||;VT=SNP
8	143023290	rs744343	C	G	100	PASS	AC=3333;AF=0.665535;AN=5008;NS=2504;DP=15304;EAS_AF=0.6042;AMR_AF=0.8127;AFR_AF=0.4939;EUR_AF=0.7724;SAS_AF=0.7464;AA=C|||;VT=SNP
8	143023457	rs744342	C	A	100	PASS	AC=3934;AF=0.785543;AN=5008;NS=2504;DP=15772;EAS_AF=0.8264;AMR_AF=0.8761;AFR_AF=0.6135;EUR_AF=0.8787;SAS_AF=0.816;AA=C|||;VT=SNP
8	143023510	rs4260922	A	C	100	PASS	AC=4698;AF=0.938099;AN=5008;NS=2504;DP=17032;EAS_AF=0.9841;AMR_AF=0.9524;AFR_AF=0.9221;EUR_AF=0.9543;SAS_AF=0.8855;AA=C|||;VT=SNP
8	143023538	rs4501617	A	C	100	PASS	AC=4686;AF=0.935703;AN=5008;NS=2504;DP=17747;EAS_AF=0.9841;AMR_AF=0.9481;AFR_AF=0.9153;EUR_AF=0.9543;SAS_AF=0.8855;AA=C|||;VT=SNP
8	143023546	rs76678776	T	C	100	PASS	AC=213;AF=0.0425319;AN=5008;NS=2504;DP=18139;EAS_AF=0.0159;AMR_AF=0.0418;AFR_AF=0.0076;EUR_AF=0.0457;SAS_AF=0.1145;AA=t|||;VT=SNP
8	143023795	rs61227053	G	A	100	PASS	AC=329;AF=0.0656949;AN=5008;NS=2504;DP=18924;EAS_AF=0.1567;AMR_AF=0.0375;AFR_AF=0.0038;EUR_AF=0.0726;SAS_AF=0.0685;AA=G|||;VT=SNP
8	143024122	rs116933938	C	T	100	PASS	AC=215;AF=0.0429313;AN=5008;NS=2504;DP=18903;EAS_AF=0.0169;AMR_AF=0.0418;AFR_AF=0.0076;EUR_AF=0.0457;SAS_AF=0.1155;AA=C|||;VT=SNP
8	143024970	rs13281152	A	T	100	PASS	AC=4033;AF=0.805312;AN=5008;NS=2504;DP=16517;EAS_AF=0.8284;AMR_AF=0.8718;AFR_AF=0.6906;EUR_AF=0.8767;SAS_AF=0.816;AA=A|||;VT=SNP
8	143025036	rs34293962	C	T	100	PASS	AC=4091;AF=0.816893;AN=5008;NS=2504;DP=17049;EAS_AF=0.8284;AMR_AF=0.8818;AFR_AF=0.7322;EUR_AF=0.8767;SAS_AF=0.8119;AA=C|||;VT=SNP
8	143025159	rs6583555	G	A	100	PASS	AC=4305;AF=0.859625;AN=5008;NS=2504;DP=19194;EAS_AF=0.8284;AMR_AF=0.9121;AFR_AF=0.8714;EUR_AF=0.8807;SAS_AF=0.817;AA=G|||;VT=SNP
8	143025228	rs7846274	A	T	100	PASS	AC=3496;AF=0.698083;AN=5008;NS=2504;DP=20167;EAS_AF=0.6062;AMR_AF=0.8228;AFR_AF=0.6112;EUR_AF=0.7724;SAS_AF=0.7454;AA=A|||;VT=SNP
8	143026607	rs34960479	C	T	100	PASS	AC=64;AF=0.0127796;AN=5008;NS=2504;DP=19081;EAS_AF=0.002;AMR_AF=0.0058;AFR_AF=0.0015;EUR_AF=0.0348;SAS_AF=0.0215;AA=C|||;VT=SNP
8	143027514	rs4244244	C	T	100	PASS	AC=3494;AF=0.697684;AN=5008;NS=2504;DP=12306;EAS_AF=0.6042;AMR_AF=0.8228;AFR_AF=0.612;EUR_AF=0.7724;SAS_AF=0.7444;AA=C|||;VT=SNP
8	143029567	rs7814977	G	A	100	PASS	AC=4149;AF=0.828474;AN=5008;NS=2504;DP=19517;EAS_AF=0.8254;AMR_AF=0.889;AFR_AF=0.77;EUR_AF=0.8797;SAS_AF=0.8149;AA=G|||;VT=SNP
8	143029584	rs77889234	C	T	100	PASS	AC=380;AF=0.0758786;AN=5008;NS=2504;DP=19485;EAS_AF=0.002;AMR_AF=0.0677;AFR_AF=0.0499;EUR_AF=0.169;SAS_AF=0.0971;AA=C|||;VT=SNP
8	143029814	rs67132476	T	C	100	PASS	AC=520;AF=0.103834;AN=5008;NS=2504;DP=19319;EAS_AF=0.2232;AMR_AF=0.0476;AFR_AF=0.0658;EUR_AF=0.1044;SAS_AF=0.0716;AA=T|||;VT=SNP
8	143029954	rs4917250	G	T	100	PASS	AC=4152;AF=0.829073;AN=5008;NS=2504;DP=18760;EAS_AF=0.8274;AMR_AF=0.889;AFR_AF=0.77;EUR_AF=0.8797;SAS_AF=0.816;AA=G|||;VT=SNP
8	143032905	rs71516667	C	A	100	PASS	AC=594;AF=0.11861;AN=5008;NS=2504;DP=20703;EAS_AF=0.1756;AMR_AF=0.0821;AFR_AF=0.0454;EUR_AF=0.1183;SAS_AF=0.1851;AA=C|||;VT=SNP
8	143034048	rs4917217	C	T	100	PASS	AC=3493;AF=0.697484;AN=5008;NS=2504;DP=22076;EAS_AF=0.5952;AMR_AF=0.8242;AFR_AF=0.615;EUR_AF=0.7724;SAS_AF=0.7474;AA=C|||;VT=SNP
8	143034943	rs4917251	C	T	100	PASS	AC=4271;AF=0.852835;AN=5008;NS=2504;DP=19553;EAS_AF=0.8244;AMR_AF=0.9035;AFR_AF=0.8517;EUR_AF=0.8807;SAS_AF=0.819;AA=T|||;VT=SNP
8	143035768	rs56579226	C	A	100	PASS	AC=1554;AF=0.310304;AN=5008;NS=2504;DP=39808;EAS_AF=0.3829;AMR_AF=0.3602;AFR_AF=0.0598;EUR_AF=0.3539;SAS_AF=0.4939;AA=C|||;VT=SNP
8	143036096	rs9694428	C	T	100	PASS	AC=4021;AF=0.802915;AN=5008;NS=2504;DP=32206;EAS_AF=0.8244;AMR_AF=0.8703;AFR_AF=0.6831;EUR_AF=0.8767;SAS_AF=0.819;AA=c|||;VT=SNP
8	143036212	rs9692923	C	T	100	PASS	AC=4022;AF=0.803115;AN=5008;NS=2504;DP=31234;EAS_AF=0.8244;AMR_AF=0.8703;AFR_AF=0.6838;EUR_AF=0.8767;SAS_AF=0.819;AA=c|||;VT=SNP
8	143037625	rs12675513	G	T	100	PASS	AC=332;AF=0.0662939;AN=5008;NS=2504;DP=14215;EAS_AF=0.1597;AMR_AF=0.0389;AFR_AF=0.0038;EUR_AF=0.0726;SAS_AF=0.0675;AA=G|||;VT=SNP
8	143037829	rs4297064	T	C	100	PASS	AC=4271;AF=0.852835;AN=5008;NS=2504;DP=20251;EAS_AF=0.8244;AMR_AF=0.9035;AFR_AF=0.8517;EUR_AF=0.8807;SAS_AF=0.819;AA=C|||;VT=SNP
8	143038177	rs13278238	T	C	100	PASS	AC=332;AF=0.0662939;AN=5008;NS=2504;DP=18491;EAS_AF=0.1597;AMR_AF=0.0389;AFR_AF=0.0038;EUR_AF=0.0726;SAS_AF=0.0675;AA=T|||;VT=SNP
8	143038314	rs4917252	A	G	100	PASS	AC=4135;AF=0.825679;AN=5008;NS=2504;DP=14320;EAS_AF=0.8244;AMR_AF=0.8862;AFR_AF=0.7587;EUR_AF=0.8797;SAS_AF=0.819;AA=A|||;VT=SNP
8	143038945	rs10087678	T	C	100	PASS	AC=4271;AF=0.852835;AN=5008;NS=2504;DP=18235;EAS_AF=0.8244;AMR_AF=0.9035;AFR_AF=0.8517;EUR_AF=0.8807;SAS_AF=0.819;AA=C|||;VT=SNP
8	143039031	rs34356284	C	G	100	PASS	AC=623;AF=0.124401;AN=5008;NS=2504;DP=13603;EAS_AF=0.1756;AMR_AF=0.0879;AFR_AF=0.0666;EUR_AF=0.1193;SAS_AF=0.181;AA=C|||;VT=SNP
8	143039464	rs4917253	T	G	100	PASS	AC=3491;AF=0.697085;AN=5008;NS=2504;DP=17800;EAS_AF=0.5962;AMR_AF=0.8228;AFR_AF=0.6127;EUR_AF=0.7724;SAS_AF=0.7485;AA=T|||;VT=SNP
8	143039810	rs4244245	G	A	100	PASS	AC=4272;AF=0.853035;AN=5008;NS=2504;DP=21176;EAS_AF=0.8244;AMR_AF=0.9035;AFR_AF=0.8525;EUR_AF=0.8807;SAS_AF=0.819;AA=A|||;VT=SNP
8	143041259	rs10098773	T	C	100	PASS	AC=3978;AF=0.794329;AN=5008;NS=2504;DP=15955;EAS_AF=0.8413;AMR_AF=0.866;AFR_AF=0.6362;EUR_AF=0.8767;SAS_AF=0.8241;AA=T|||;VT=SNP
8	143042350	rs79137459	G	A	100	PASS	AC=256;AF=0.0511182;AN=5008;NS=2504;DP=23280;EAS_AF=0.0159;AMR_AF=0.0476;AFR_AF=0.0401;EUR_AF=0.0447;SAS_AF=0.1115;AA=G|||;VT=SNP
8	143042490	rs12682599	C	T	100	PASS	AC=332;AF=0.0662939;AN=5008;NS=2504;DP=20529;EAS_AF=0.1429;AMR_AF=0.0562;AFR_AF=0.0045;EUR_AF=0.0825;SAS_AF=0.0613;AA=C|||;VT=SNP
8	143042604	rs4130074	A	C	100	PASS	AC=3497;AF=0.698283;AN=5008;NS=2504;DP=19867;EAS_AF=0.6984;AMR_AF=0.8184;AFR_AF=0.5756;EUR_AF=0.7217;SAS_AF=0.7546;AA=A|||;VT=SNP
8	143042828	rs67676203	C	T	100	PASS	AC=474;AF=0.0946486;AN=5008;NS=2504;DP=19623;EAS_AF=0.1488;AMR_AF=0.049;AFR_AF=0.0688;EUR_AF=0.1392;SAS_AF=0.0603;AA=C|||;VT=SNP
8	143043314	rs28631761	T	G	100	PASS	AC=3377;AF=0.674321;AN=5008;NS=2504;DP=15384;EAS_AF=0.4712;AMR_AF=0.7622;AFR_AF=0.671;EUR_AF=0.8032;SAS_AF=0.6933;AA=T|||;VT=SNP
8	143043775	rs61440821	A	G	100	PASS	AC=562;AF=0.11222;AN=5008;NS=2504;DP=18146;EAS_AF=0.0327;AMR_AF=0.0764;AFR_AF=0.1657;EUR_AF=0.1421;SAS_AF=0.1166;AA=A|||;VT=SNP
8	143044824	rs4076554	T	A	100	PASS	AC=1938;AF=0.386981;AN=5008;NS=2504;DP=29431;EAS_AF=0.2599;AMR_AF=0.4078;AFR_AF=0.7095;EUR_AF=0.2276;SAS_AF=0.2311;AA=A|||;VT=SNP
8	143045846	rs4917255	G	A	100	PASS	AC=987;AF=0.197085;AN=5008;NS=2504;DP=19235;EAS_AF=0.1637;AMR_AF=0.2896;AFR_AF=0.3064;EUR_AF=0.0835;SAS_AF=0.135;AA=G|||;VT=SNP
8	143046546	rs10106516	T	C	100	PASS	AC=1905;AF=0.380391;AN=5008;NS=2504;DP=18660;EAS_AF=0.38;AMR_AF=0.4827;AFR_AF=0.5552;EUR_AF=0.2346;SAS_AF=0.2219;AA=C|||;VT=SNP
8	143047081	rs4917256	C	T	100	PASS	AC=1340;AF=0.267572;AN=5008;NS=2504;DP=18869;EAS_AF=0.3552;AMR_AF=0.3862;AFR_AF=0.3714;EUR_AF=0.0865;SAS_AF=0.1391;AA=c|||;VT=SNP
8	143047204	rs4917257	A	G	100	PASS	AC=1341;AF=0.267772;AN=5008;NS=2504;DP=21564;EAS_AF=0.3552;AMR_AF=0.3862;AFR_AF=0.3722;EUR_AF=0.0865;SAS_AF=0.1391;AA=g|||;VT=SNP
8	143047291	rs62512243	T	C	100	PASS	AC=737;AF=0.147165;AN=5008;NS=2504;DP=20444;EAS_AF=0.0972;AMR_AF=0.2147;AFR_AF=0.0348;EUR_AF=0.2982;SAS_AF=0.1472;AA=t|||;VT=SNP
8	143047354	rs4917258	A	G	100	PASS	AC=1370;AF=0.273562;AN=5008;NS=2504;DP=19874;EAS_AF=0.3552;AMR_AF=0.389;AFR_AF=0.3911;EUR_AF=0.0875;SAS_AF=0.1401;AA=g|||;VT=SNP
8	143047606	rs10092183	G	A	100	PASS	AC=1787;AF=0.356829;AN=5008;NS=2504;DP=19237;EAS_AF=0.376;AMR_AF=0.4755;AFR_AF=0.4932;EUR_AF=0.2127;SAS_AF=0.2168;AA=-|||;VT=SNP
8	143047639	rs59694261	A	G	100	PASS	AC=1423;AF=0.284145;AN=5008;NS=2504;DP=18638;EAS_AF=0.3542;AMR_AF=0.3934;AFR_AF=0.4297;EUR_AF=0.0875;SAS_AF=0.1401;AA=-|||;VT=SNP
8	143047788	rs28709344	A	G	100	PASS	AC=1376;AF=0.27476;AN=5008;NS=2504;DP=20100;EAS_AF=0.3532;AMR_AF=0.389;AFR_AF=0.3956;EUR_AF=0.0895;SAS_AF=0.1401;AA=-|||;VT=SNP
8	143047806	rs28367088	G	A	100	PASS	AC=1156;AF=0.230831;AN=5008;NS=2504;DP=20521;EAS_AF=0.3532;AMR_AF=0.3718;AFR_AF=0.2405;EUR_AF=0.0865;SAS_AF=0.1401;AA=-|||;VT=SNP
8	143048006	rs72698411	C	G	100	PASS	AC=247;AF=0.0493211;AN=5008;NS=2504;DP=21608;EAS_AF=0.004;AMR_AF=0.0764;AFR_AF=0.0053;EUR_AF=0.1243;SAS_AF=0.0593;AA=-|||;VT=SNP
8	143048040	rs10108030	A	T	100	PASS	AC=1371;AF=0.273762;AN=5008;NS=2504;DP=21534;EAS_AF=0.3581;AMR_AF=0.3862;AFR_AF=0.3994;EUR_AF=0.0865;SAS_AF=0.1299;AA=-|||;VT=SNP
8	143048295	rs72698412	C	T	100	PASS	AC=414;AF=0.0826677;AN=5008;NS=2504;DP=22350;EAS_AF=0.0218;AMR_AF=0.085;AFR_AF=0.1006;EUR_AF=0.1243;SAS_AF=0.0767;AA=C|||;VT=SNP
8	143048683	rs1542758	A	G	100	PASS	AC=1572;AF=0.313898;AN=5008;NS=2504;DP=21135;EAS_AF=0.3562;AMR_AF=0.402;AFR_AF=0.5431;EUR_AF=0.0885;SAS_AF=0.1299;AA=A|||;VT=SNP
8	143048883	rs72698413	G	A	100	PASS	AC=350;AF=0.0698882;AN=5008;NS=2504;DP=21186;EAS_AF=0.0218;AMR_AF=0.0793;AFR_AF=0.0545;EUR_AF=0.1243;SAS_AF=0.0777;AA=G|||;VT=SNP
8	143049566	rs11167109	A	G	100	PASS	AC=1570;AF=0.313498;AN=5008;NS=2504;DP=17477;EAS_AF=0.3542;AMR_AF=0.402;AFR_AF=0.5431;EUR_AF=0.0885;SAS_AF=0.1299;AA=G|||;VT=SNP
8	143049908	rs11984902	A	C	100	PASS	AC=1464;AF=0.292332;AN=5008;NS=2504;DP=21310;EAS_AF=0.3542;AMR_AF=0.3963;AFR_AF=0.4667;EUR_AF=0.0875;SAS_AF=0.1299;AA=A|||;VT=SNP
8	143050407	rs4917259	T	C	100	PASS	AC=1464;AF=0.292332;AN=5008;NS=2504;DP=20139;EAS_AF=0.3552;AMR_AF=0.3963;AFR_AF=0.466;EUR_AF=0.0875;SAS_AF=0.1299;AA=T|||;VT=SNP
8	143050622	rs4917260	G	C	100	PASS	AC=1465;AF=0.292532;AN=5008;NS=2504;DP=18697;EAS_AF=0.3542;AMR_AF=0.3963;AFR_AF=0.4675;EUR_AF=0.0875;SAS_AF=0.1299;AA=C|||;VT=SNP
8	143051009	rs4917261	C	A	100	PASS	AC=1464;AF=0.292332;AN=5008;NS=2504;DP=18879;EAS_AF=0.3552;AMR_AF=0.3963;AFR_AF=0.4667;EUR_AF=0.0875;SAS_AF=0.1288;AA=C|||;VT=SNP
8	143051010	rs4917262	C	A	100	PASS	AC=1463;AF=0.292133;AN=5008;NS=2504;DP=18682;EAS_AF=0.3552;AMR_AF=0.3963;AFR_AF=0.466;EUR_AF=0.0875;SAS_AF=0.1288;AA=C|||;VT=SNP
8	143051099	rs72698416	T	G	100	PASS	AC=350;AF=0.0698882;AN=5008;NS=2504;DP=18770;EAS_AF=0.0218;AMR_AF=0.0793;AFR_AF=0.0545;EUR_AF=0.1243;SAS_AF=0.0777;AA=T|||;VT=SNP
8	143051312	rs4917263	G	A	100	PASS	AC=1466;AF=0.292732;AN=5008;NS=2504;DP=20804;EAS_AF=0.3552;AMR_AF=0.3963;AFR_AF=0.466;EUR_AF=0.0885;SAS_AF=0.1309;AA=G|||;VT=SNP
8	143051423	rs4917264	A	T	100	PASS	AC=1464;AF=0.292332;AN=5008;NS=2504;DP=21393;EAS_AF=0.3552;AMR_AF=0.3963;AFR_AF=0.466;EUR_AF=0.0875;SAS_AF=0.1299;AA=A|||;VT=SNP
8	143051660	rs118166243	C	T	100	PASS	AC=146;AF=0.0291534;AN=5008;NS=2504;DP=19415;EAS_AF=0.002;AMR_AF=0.0375;AFR_AF=0.0023;EUR_AF=0.0557;SAS_AF=0.0603;AA=C|||;VT=SNP
8	143052520	rs34973588	C	A	100	PASS	AC=1379;AF=0.275359;AN=5008;NS=2504;DP=22855;EAS_AF=0.3304;AMR_AF=0.3761;AFR_AF=0.4334;EUR_AF=0.0865;SAS_AF=0.1278;AA=-|||;VT=SNP
8	143052789	rs57648918	A	C	100	PASS	AC=1466;AF=0.292732;AN=5008;NS=2504;DP=19318;EAS_AF=0.3552;AMR_AF=0.3991;AFR_AF=0.466;EUR_AF=0.0875;SAS_AF=0.1299;AA=C|||;VT=SNP
8	143055145	rs72698419	G	A	100	PASS	AC=902;AF=0.180112;AN=5008;NS=2504;DP=15014;EAS_AF=0.3909;AMR_AF=0.281;AFR_AF=0.0749;EUR_AF=0.0865;SAS_AF=0.1299;AA=g|||;VT=SNP
8	143055334	rs73361540	T	C	100	PASS	AC=1404;AF=0.280351;AN=5008;NS=2504;DP=18391;EAS_AF=0.3909;AMR_AF=0.3127;AFR_AF=0.4372;EUR_AF=0.0875;SAS_AF=0.1299;AA=c|||;VT=SNP
8	143055348	rs66781889	A	G	100	PASS	AC=1405;AF=0.280551;AN=5008;NS=2504;DP=18088;EAS_AF=0.3909;AMR_AF=0.3141;AFR_AF=0.4372;EUR_AF=0.0875;SAS_AF=0.1299;AA=g|||;VT=SNP
8	143055406	rs72698420	C	G	100	PASS	AC=299;AF=0.0597045;AN=5008;NS=2504;DP=18693;EAS_AF=0.0079;AMR_AF=0.0778;AFR_AF=0.0318;EUR_AF=0.1223;SAS_AF=0.0736;AA=c|||;VT=SNP
8	143055678	rs57330724	C	T	100	PASS	AC=1446;AF=0.288738;AN=5008;NS=2504;DP=18407;EAS_AF=0.4187;AMR_AF=0.3329;AFR_AF=0.4365;EUR_AF=0.0875;SAS_AF=0.1309;AA=c|||;VT=SNP
8	143055699	rs58603452	C	G	100	PASS	AC=2087;AF=0.416733;AN=5008;NS=2504;DP=17608;EAS_AF=0.5109;AMR_AF=0.402;AFR_AF=0.7118;EUR_AF=0.175;SAS_AF=0.18;AA=g|||;VT=SNP
8	143055763	rs10086245	T	C	100	PASS	AC=1448;AF=0.289137;AN=5008;NS=2504;DP=17280;EAS_AF=0.4187;AMR_AF=0.3329;AFR_AF=0.438;EUR_AF=0.0875;SAS_AF=0.1309;AA=c|||;VT=SNP
8	143056012	rs10096413	G	A	100	PASS	AC=1342;AF=0.267971;AN=5008;NS=2504;DP=19452;EAS_AF=0.4187;AMR_AF=0.3285;AFR_AF=0.3608;EUR_AF=0.0865;SAS_AF=0.1309;AA=g|||;VT=SNP
8	143056407	rs72698425	G	A	100	PASS	AC=384;AF=0.0766773;AN=5008;NS=2504;DP=17395;EAS_AF=0.0079;AMR_AF=0.0879;AFR_AF=0.0908;EUR_AF=0.1223;SAS_AF=0.0736;AA=g|||;VT=SNP
8	143056559	rs72698426	C	T	100	PASS	AC=389;AF=0.0776757;AN=5008;NS=2504;DP=15812;EAS_AF=0.0069;AMR_AF=0.0908;AFR_AF=0.0938;EUR_AF=0.1223;SAS_AF=0.0736;AA=c|||;VT=SNP
8	143056628	rs72698428	C	T	100	PASS	AC=389;AF=0.0776757;AN=5008;NS=2504;DP=15812;EAS_AF=0.0069;AMR_AF=0.0908;AFR_AF=0.0938;EUR_AF=0.1223;SAS_AF=0.0736;AA=c|||;VT=SNP
8	143056719	rs74927291	T	C	100	PASS	AC=389;AF=0.0776757;AN=5008;NS=2504;DP=14134;EAS_AF=0.0069;AMR_AF=0.0908;AFR_AF=0.0938;EUR_AF=0.1223;SAS_AF=0.0736;AA=t|||;VT=SNP
8	143057390	rs57548001	G	A	100	PASS	AC=1425;AF=0.284545;AN=5008;NS=2504;DP=18939;EAS_AF=0.4137;AMR_AF=0.3357;AFR_AF=0.4236;EUR_AF=0.0875;SAS_AF=0.1299;AA=G|||;VT=SNP
8	143057753	rs60706888	T	C	100	PASS	AC=1445;AF=0.288538;AN=5008;NS=2504;DP=18167;EAS_AF=0.4137;AMR_AF=0.3372;AFR_AF=0.4349;EUR_AF=0.0915;SAS_AF=0.1299;AA=C|||;VT=SNP
8	143057986	rs12676273	A	G	100	PASS	AC=1440;AF=0.28754;AN=5008;NS=2504;DP=21377;EAS_AF=0.4147;AMR_AF=0.3357;AFR_AF=0.4334;EUR_AF=0.0885;SAS_AF=0.1299;AA=A|||;VT=SNP
8	143057988	rs72698430	G	A	100	PASS	AC=297;AF=0.0593051;AN=5008;NS=2504;DP=21273;EAS_AF=0.0069;AMR_AF=0.0778;AFR_AF=0.031;EUR_AF=0.1223;SAS_AF=0.0736;AA=G|||;VT=SNP
8	143058720	rs60667701	T	C	100	PASS	AC=2448;AF=0.488818;AN=5008;NS=2504;DP=18304;EAS_AF=0.5109;AMR_AF=0.4856;AFR_AF=0.7905;EUR_AF=0.2992;SAS_AF=0.2556;AA=C|||;VT=SNP
8	143058721	rs57066332	G	A	100	PASS	AC=1145;AF=0.228634;AN=5008;NS=2504;DP=18141;EAS_AF=0.4137;AMR_AF=0.3184;AFR_AF=0.2216;EUR_AF=0.0875;SAS_AF=0.1288;AA=G|||;VT=SNP
8	143058741	rs68021851	C	G	100	PASS	AC=2414;AF=0.482029;AN=5008;NS=2504;DP=17856;EAS_AF=0.5109;AMR_AF=0.4841;AFR_AF=0.767;EUR_AF=0.2992;SAS_AF=0.2536;AA=G|||;VT=SNP
8	143059477	rs79555782	A	G	100	PASS	AC=300;AF=0.0599042;AN=5008;NS=2504;DP=20127;EAS_AF=0.0069;AMR_AF=0.0778;AFR_AF=0.031;EUR_AF=0.1223;SAS_AF=0.0767;AA=A|||;VT=SNP
8	143059484	rs77229149	G	A	100	PASS	AC=315;AF=0.0628994;AN=5008;NS=2504;DP=19892;EAS_AF=0.0069;AMR_AF=0.0778;AFR_AF=0.0424;EUR_AF=0.1223;SAS_AF=0.0767;AA=G|||;VT=SNP
8	143060355	rs59165388	G	T	100	PASS	AC=1441;AF=0.28774;AN=5008;NS=2504;DP=22318;EAS_AF=0.4137;AMR_AF=0.3372;AFR_AF=0.4342;EUR_AF=0.0885;SAS_AF=0.1299;AA=T|||;VT=SNP
8	143060441	rs13279953	T	C	100	PASS	AC=4234;AF=0.845447;AN=5008;NS=2504;DP=21067;EAS_AF=0.8284;AMR_AF=0.8329;AFR_AF=0.9342;EUR_AF=0.7823;SAS_AF=0.817;AA=C|||;VT=SNP
8	143060442	rs57884141	G	A	100	PASS	AC=1125;AF=0.224641;AN=5008;NS=2504;DP=20982;EAS_AF=0.4137;AMR_AF=0.3199;AFR_AF=0.2057;EUR_AF=0.0865;SAS_AF=0.1299;AA=G|||;VT=SNP
8	143060669	rs60010892	T	C	100	PASS	AC=1442;AF=0.287939;AN=5008;NS=2504;DP=20111;EAS_AF=0.4147;AMR_AF=0.3372;AFR_AF=0.4342;EUR_AF=0.0885;SAS_AF=0.1299;AA=C|||;VT=SNP
8	143060735	rs734756	T	C	100	PASS	AC=1441;AF=0.28774;AN=5008;NS=2504;DP=20650;EAS_AF=0.4137;AMR_AF=0.3372;AFR_AF=0.4342;EUR_AF=0.0885;SAS_AF=0.1299;AA=C|||;VT=SNP
8	143060810	rs734753	T	C	100	PASS	AC=1441;AF=0.28774;AN=5008;NS=2504;DP=19420;EAS_AF=0.4137;AMR_AF=0.3372;AFR_AF=0.4342;EUR_AF=0.0885;SAS_AF=0.1299;AA=C|||;VT=SNP
8	143060825	rs734754	C	T	100	PASS	AC=1441;AF=0.28774;AN=5008;NS=2504;DP=19750;EAS_AF=0.4137;AMR_AF=0.3372;AFR_AF=0.4342;EUR_AF=0.0885;SAS_AF=0.1299;AA=C|||;VT=SNP
8	143060917	rs734755	C	T	100	PASS	AC=1441;AF=0.28774;AN=5008;NS=2504;DP=20931;EAS_AF=0.4137;AMR_AF=0.3372;AFR_AF=0.4342;EUR_AF=0.0885;SAS_AF=0.1299;AA=t|||;VT=SNP
8	143061141	rs55938974	G	A	100	PASS	AC=1441;AF=0.28774;AN=5008;NS=2504;DP=20155;EAS_AF=0.4137;AMR_AF=0.3372;AFR_AF=0.4342;EUR_AF=0.0885;SAS_AF=0.1299;AA=g|||;VT=SNP
8	143061323	rs56355546	A	G	100	PASS	AC=2416;AF=0.482428;AN=5008;NS=2504;DP=22426;EAS_AF=0.5109;AMR_AF=0.4856;AFR_AF=0.7663;EUR_AF=0.2992;SAS_AF=0.2556;AA=g|||;VT=SNP
8	143061418	rs56181567	C	T	100	PASS	AC=1441;AF=0.28774;AN=5008;NS=2504;DP=22250;EAS_AF=0.4147;AMR_AF=0.3357;AFR_AF=0.4342;EUR_AF=0.0885;SAS_AF=0.1299;AA=c|||;VT=SNP
8	143061954	rs4917265	G	C	100	PASS	AC=2417;AF=0.482628;AN=5008;NS=2504;DP=22523;EAS_AF=0.5119;AMR_AF=0.4856;AFR_AF=0.7663;EUR_AF=0.2992;SAS_AF=0.2556;AA=C|||;VT=SNP
8	143062243	rs10103020	C	T	100	PASS	AC=1444;AF=0.288339;AN=5008;NS=2504;DP=19209;EAS_AF=0.4137;AMR_AF=0.3357;AFR_AF=0.4372;EUR_AF=0.0885;SAS_AF=0.1299;AA=C|||;VT=SNP
8	143062354	rs10103142	C	T	100	PASS	AC=1152;AF=0.230032;AN=5008;NS=2504;DP=19359;EAS_AF=0.4137;AMR_AF=0.3213;AFR_AF=0.2247;EUR_AF=0.0875;SAS_AF=0.1299;AA=C|||;VT=SNP
8	143062366	rs10092536	T	C	100	PASS	AC=1444;AF=0.288339;AN=5008;NS=2504;DP=19538;EAS_AF=0.4137;AMR_AF=0.3357;AFR_AF=0.4372;EUR_AF=0.0885;SAS_AF=0.1299;AA=C|||;VT=SNP
8	143062581	rs28673694	C	T	100	PASS	AC=1444;AF=0.288339;AN=5008;NS=2504;DP=19147;EAS_AF=0.4137;AMR_AF=0.3357;AFR_AF=0.4372;EUR_AF=0.0885;SAS_AF=0.1299;AA=C|||;VT=SNP
8	143063583	rs12680133	T	C	100	PASS	AC=1444;AF=0.288339;AN=5008;NS=2504;DP=21107;EAS_AF=0.4137;AMR_AF=0.3357;AFR_AF=0.4372;EUR_AF=0.0885;SAS_AF=0.1299;AA=C|||;VT=SNP
8	143063670	rs12680153	T	C	100	PASS	AC=1445;AF=0.288538;AN=5008;NS=2504;DP=21552;EAS_AF=0.4137;AMR_AF=0.3357;AFR_AF=0.438;EUR_AF=0.0885;SAS_AF=0.1299;AA=C|||;VT=SNP
8	143065615	rs72698435	T	C	100	PASS	AC=339;AF=0.0676917;AN=5008;NS=2504;DP=30665;EAS_AF=0.0069;AMR_AF=0.0793;AFR_AF=0.0582;EUR_AF=0.1223;SAS_AF=0.0787;AA=T|||;VT=SNP
8	143065633	rs67290160	T	C	100	PASS	AC=972;AF=0.194089;AN=5008;NS=2504;DP=30055;EAS_AF=0.0972;AMR_AF=0.1499;AFR_AF=0.329;EUR_AF=0.2107;SAS_AF=0.1258;AA=t|||;VT=SNP
8	143066024	rs72499108	C	G	100	PASS	AC=972;AF=0.194089;AN=5008;NS=2504;DP=29093;EAS_AF=0.0972;AMR_AF=0.1499;AFR_AF=0.329;EUR_AF=0.2107;SAS_AF=0.1258;AA=C|||;VT=SNP
8	143066041	rs66584876	T	C	100	PASS	AC=972;AF=0.194089;AN=5008;NS=2504;DP=28378;EAS_AF=0.0972;AMR_AF=0.1499;AFR_AF=0.329;EUR_AF=0.2107;SAS_AF=0.1258;AA=C|||;VT=SNP
8	143066069	rs67478447	G	A	100	PASS	AC=966;AF=0.192891;AN=5008;NS=2504;DP=26388;EAS_AF=0.0972;AMR_AF=0.1499;AFR_AF=0.326;EUR_AF=0.2097;SAS_AF=0.1247;AA=G|||;VT=SNP
8	143066191	rs117874595	C	T	100	PASS	AC=967;AF=0.193091;AN=5008;NS=2504;DP=29163;EAS_AF=0.0972;AMR_AF=0.1484;AFR_AF=0.326;EUR_AF=0.2107;SAS_AF=0.1258;AA=c|||;VT=SNP
8	143067597	rs55856962	G	T	100	PASS	AC=971;AF=0.19389;AN=5008;NS=2504;DP=18687;EAS_AF=0.0972;AMR_AF=0.1513;AFR_AF=0.3283;EUR_AF=0.2107;SAS_AF=0.1247;AA=G|||;VT=SNP
8	143068041	rs72698437	A	G	100	PASS	AC=970;AF=0.19369;AN=5008;NS=2504;DP=17945;EAS_AF=0.0972;AMR_AF=0.1513;AFR_AF=0.3275;EUR_AF=0.2107;SAS_AF=0.1247;AA=a|||;VT=SNP
8	143068060	rs58813722	C	T	100	PASS	AC=970;AF=0.19369;AN=5008;NS=2504;DP=18284;EAS_AF=0.0972;AMR_AF=0.1513;AFR_AF=0.3275;EUR_AF=0.2107;SAS_AF=0.1247;AA=c|||;VT=SNP
8	143068112	rs59944747	G	A	100	PASS	AC=970;AF=0.19369;AN=5008;NS=2504;DP=19848;EAS_AF=0.0972;AMR_AF=0.1513;AFR_AF=0.3275;EUR_AF=0.2107;SAS_AF=0.1247;AA=g|||;VT=SNP
8	143068403	rs72698440	G	A	100	PASS	AC=970;AF=0.19369;AN=5008;NS=2504;DP=18925;EAS_AF=0.0972;AMR_AF=0.1513;AFR_AF=0.3275;EUR_AF=0.2107;SAS_AF=0.1247;AA=g|||;VT=SNP
8	143068467	rs72698441	C	T	100	PASS	AC=971;AF=0.19389;AN=5008;NS=2504;DP=20192;EAS_AF=0.0972;AMR_AF=0.1513;AFR_AF=0.3283;EUR_AF=0.2107;SAS_AF=0.1247;AA=c|||;VT=SNP
8	143068806	rs79362580	G	A	100	PASS	AC=186;AF=0.0371406;AN=5008;NS=2504;DP=19115;EAS_AF=0.002;AMR_AF=0.0648;AFR_AF=0.0023;EUR_AF=0.1173;SAS_AF=0.0184;AA=g|||;VT=SNP
8	143069020	rs72698442	C	T	100	PASS	AC=970;AF=0.19369;AN=5008;NS=2504;DP=19863;EAS_AF=0.0972;AMR_AF=0.1513;AFR_AF=0.3275;EUR_AF=0.2107;SAS_AF=0.1247;AA=T|||;VT=SNP
8	143069143	rs28635697	A	G	100	PASS	AC=2442;AF=0.48762;AN=5008;NS=2504;DP=15193;EAS_AF=0.5119;AMR_AF=0.4856;AFR_AF=0.7867;EUR_AF=0.2992;SAS_AF=0.2536;AA=a|||;VT=SNP
8	143069210	rs28430323	C	T	100	PASS	AC=1142;AF=0.228035;AN=5008;NS=2504;DP=15743;EAS_AF=0.4147;AMR_AF=0.3199;AFR_AF=0.2171;EUR_AF=0.0885;SAS_AF=0.1288;AA=C|||;VT=SNP
8	143069422	rs72698443	A	T	100	PASS	AC=1191;AF=0.237819;AN=5008;NS=2504;DP=19215;EAS_AF=0.0972;AMR_AF=0.1643;AFR_AF=0.4879;EUR_AF=0.2107;SAS_AF=0.1247;AA=A|||;VT=SNP
8	143069520	rs73716038	A	T	100	PASS	AC=592;AF=0.118211;AN=5008;NS=2504;DP=18864;EAS_AF=0.0903;AMR_AF=0.0605;AFR_AF=0.2443;EUR_AF=0.0885;SAS_AF=0.0481;AA=A|||;VT=SNP
8	143069586	rs66808235	T	C	100	PASS	AC=2448;AF=0.488818;AN=5008;NS=2504;DP=18205;EAS_AF=0.5119;AMR_AF=0.4885;AFR_AF=0.7897;EUR_AF=0.2992;SAS_AF=0.2536;AA=C|||;VT=SNP
8	143069692	rs72698444	G	A	100	PASS	AC=1142;AF=0.228035;AN=5008;NS=2504;DP=17171;EAS_AF=0.4167;AMR_AF=0.3199;AFR_AF=0.2163;EUR_AF=0.0875;SAS_AF=0.1288;AA=G|||;VT=SNP
8	143070168	rs4917266	T	A	100	PASS	AC=2967;AF=0.592452;AN=5008;NS=2504;DP=15806;EAS_AF=0.5933;AMR_AF=0.598;AFR_AF=0.5734;EUR_AF=0.5507;SAS_AF=0.6564;AA=T|||;VT=SNP
8	143070313	rs13282686	C	G	100	PASS	AC=1523;AF=0.304113;AN=5008;NS=2504;DP=15452;EAS_AF=0.1786;AMR_AF=0.2637;AFR_AF=0.1346;EUR_AF=0.4642;SAS_AF=0.5266;AA=C|||;VT=SNP
8	143070882	rs4917267	T	A	100	PASS	AC=2969;AF=0.592851;AN=5008;NS=2504;DP=14524;EAS_AF=0.5933;AMR_AF=0.5994;AFR_AF=0.5734;EUR_AF=0.5527;SAS_AF=0.6554;AA=T|||;VT=SNP
8	143071894	rs6996685	C	A	100	PASS	AC=2905;AF=0.580072;AN=5008;NS=2504;DP=21835;EAS_AF=0.5933;AMR_AF=0.5951;AFR_AF=0.528;EUR_AF=0.5517;SAS_AF=0.6554;AA=c|||;VT=SNP
8	143071927	rs6981779	G	A	100	PASS	AC=2903;AF=0.579673;AN=5008;NS=2504;DP=20607;EAS_AF=0.5923;AMR_AF=0.5951;AFR_AF=0.528;EUR_AF=0.5507;SAS_AF=0.6554;AA=g|||;VT=SNP
8	143072068	rs7004581	A	C	100	PASS	AC=3914;AF=0.78155;AN=5008;NS=2504;DP=17783;EAS_AF=0.6905;AMR_AF=0.7493;AFR_AF=0.8835;EUR_AF=0.7634;SAS_AF=0.7791;AA=C|||;VT=SNP
8	143072189	rs75021756	C	A	100	PASS	AC=169;AF=0.033746;AN=5008;NS=2504;DP=19869;EAS_AF=0.0903;AMR_AF=0.0086;AFR_AF=0.025;EUR_AF=0.0149;SAS_AF=0.0245;AA=C|||;VT=SNP
8	143072470	rs4917218	G	A	100	PASS	AC=2908;AF=0.580671;AN=5008;NS=2504;DP=18609;EAS_AF=0.5942;AMR_AF=0.5951;AFR_AF=0.5295;EUR_AF=0.5517;SAS_AF=0.6554;AA=G|||;VT=SNP
8	143072510	rs4917268	G	A	100	PASS	AC=2907;AF=0.580471;AN=5008;NS=2504;DP=19558;EAS_AF=0.5923;AMR_AF=0.5951;AFR_AF=0.5295;EUR_AF=0.5527;SAS_AF=0.6554;AA=G|||;VT=SNP
8	143072852	rs72698446	C	T	100	PASS	AC=399;AF=0.0796725;AN=5008;NS=2504;DP=21626;EAS_AF=0.0069;AMR_AF=0.0893;AFR_AF=0.0991;EUR_AF=0.1223;SAS_AF=0.0777;AA=c|||;VT=SNP
8	143073019	rs79956427	T	G	100	PASS	AC=177;AF=0.0353435;AN=5008;NS=2504;DP=20487;EAS_AF=0.0903;AMR_AF=0.0115;AFR_AF=0.0295;EUR_AF=0.0149;SAS_AF=0.0245;AA=t|||;VT=SNP
8	143073463	rs13278844	A	T	100	PASS	AC=1511;AF=0.301717;AN=5008;NS=2504;DP=19797;EAS_AF=0.1875;AMR_AF=0.2594;AFR_AF=0.1188;EUR_AF=0.4652;SAS_AF=0.5286;AA=A|||;VT=SNP
8	143073501	rs72698447	C	T	100	PASS	AC=333;AF=0.0664936;AN=5008;NS=2504;DP=19894;EAS_AF=0.0069;AMR_AF=0.0793;AFR_AF=0.053;EUR_AF=0.1243;SAS_AF=0.0777;AA=C|||;VT=SNP
8	143073613	rs4917219	G	T	100	PASS	AC=1604;AF=0.320288;AN=5008;NS=2504;DP=20221;EAS_AF=0.4107;AMR_AF=0.3732;AFR_AF=0.4713;EUR_AF=0.16;SAS_AF=0.1503;AA=G|||;VT=SNP
8	143073681	rs13278431	C	A	100	PASS	AC=1743;AF=0.348043;AN=5008;NS=2504;DP=19948;EAS_AF=0.1825;AMR_AF=0.2781;AFR_AF=0.2882;EUR_AF=0.4652;SAS_AF=0.5286;AA=c|||;VT=SNP
8	143073849	rs13279925	A	G	100	PASS	AC=1904;AF=0.380192;AN=5008;NS=2504;DP=22818;EAS_AF=0.2718;AMR_AF=0.2839;AFR_AF=0.3094;EUR_AF=0.4801;SAS_AF=0.5532;AA=A|||;VT=SNP
8	143073882	rs72698448	G	A	100	PASS	AC=384;AF=0.0766773;AN=5008;NS=2504;DP=22847;EAS_AF=0.0069;AMR_AF=0.0893;AFR_AF=0.0877;EUR_AF=0.1223;SAS_AF=0.0777;AA=G|||;VT=SNP
8	143073945	rs13277219	G	A	100	PASS	AC=2307;AF=0.460663;AN=5008;NS=2504;DP=21539;EAS_AF=0.2788;AMR_AF=0.3343;AFR_AF=0.5091;EUR_AF=0.5537;SAS_AF=0.5767;AA=G|||;VT=SNP
8	143074041	rs13279493	C	T	100	PASS	AC=1696;AF=0.338658;AN=5008;NS=2504;DP=18630;EAS_AF=0.1825;AMR_AF=0.2738;AFR_AF=0.2549;EUR_AF=0.4652;SAS_AF=0.5286;AA=C|||;VT=SNP
8	143074122	rs878866	G	A	100	PASS	AC=1696;AF=0.338658;AN=5008;NS=2504;DP=19945;EAS_AF=0.1815;AMR_AF=0.2738;AFR_AF=0.2557;EUR_AF=0.4652;SAS_AF=0.5286;AA=G|||;VT=SNP
8	143074173	rs11998510	A	G	100	PASS	AC=3530;AF=0.704872;AN=5008;NS=2504;DP=20193;EAS_AF=0.6825;AMR_AF=0.6599;AFR_AF=0.7958;EUR_AF=0.6402;SAS_AF=0.7035;AA=G|||;VT=SNP
8	143074435	rs56804875	C	T	100	PASS	AC=1217;AF=0.243011;AN=5008;NS=2504;DP=18923;EAS_AF=0.4117;AMR_AF=0.3213;AFR_AF=0.2784;EUR_AF=0.0865;SAS_AF=0.1268;AA=C|||;VT=SNP
8	143074497	rs878867	C	G	100	PASS	AC=1600;AF=0.319489;AN=5008;NS=2504;DP=19518;EAS_AF=0.4187;AMR_AF=0.4107;AFR_AF=0.3661;EUR_AF=0.2087;SAS_AF=0.2035;AA=C|||;VT=SNP
8	143074623	rs79419657	C	G	100	PASS	AC=175;AF=0.0349441;AN=5008;NS=2504;DP=20686;EAS_AF=0.0893;AMR_AF=0.013;AFR_AF=0.028;EUR_AF=0.0149;SAS_AF=0.0245;AA=C|||;VT=SNP
8	143074693	rs1565627	G	A	100	PASS	AC=1217;AF=0.243011;AN=5008;NS=2504;DP=21262;EAS_AF=0.4117;AMR_AF=0.3213;AFR_AF=0.2784;EUR_AF=0.0865;SAS_AF=0.1268;AA=G|||;VT=SNP
8	143074699	rs2101663	T	G	100	PASS	AC=383;AF=0.0764776;AN=5008;NS=2504;DP=21345;EAS_AF=0.0069;AMR_AF=0.0893;AFR_AF=0.0877;EUR_AF=0.1223;SAS_AF=0.0767;AA=G|||;VT=SNP
8	143074811	rs1565626	G	T	100	PASS	AC=1217;AF=0.243011;AN=5008;NS=2504;DP=17053;EAS_AF=0.4117;AMR_AF=0.3213;AFR_AF=0.2784;EUR_AF=0.0865;SAS_AF=0.1268;AA=G|||;VT=SNP
8	143074993	rs1565625	G	A	100	PASS	AC=1582;AF=0.315895;AN=5008;NS=2504;DP=15680;EAS_AF=0.4187;AMR_AF=0.4107;AFR_AF=0.3525;EUR_AF=0.2087;SAS_AF=0.2035;AA=G|||;VT=SNP
8	143075019	rs1565624	G	A	100	PASS	AC=1602;AF=0.319888;AN=5008;NS=2504;DP=15367;EAS_AF=0.4187;AMR_AF=0.4107;AFR_AF=0.3676;EUR_AF=0.2087;SAS_AF=0.2035;AA=G|||;VT=SNP
8	143075105	rs72698452	G	T	100	PASS	AC=383;AF=0.0764776;AN=5008;NS=2504;DP=14028;EAS_AF=0.0069;AMR_AF=0.0893;AFR_AF=0.0877;EUR_AF=0.1223;SAS_AF=0.0767;AA=G|||;VT=SNP
8	143075167	rs74468414	C	T	100	PASS	AC=325;AF=0.0648962;AN=5008;NS=2504;DP=10312;EAS_AF=0.0069;AMR_AF=0.0807;AFR_AF=0.0484;EUR_AF=0.1223;SAS_AF=0.0767;AA=C|||;VT=SNP
8	143075220	rs1565623	G	T	100	PASS	AC=1603;AF=0.320088;AN=5008;NS=2504;DP=11972;EAS_AF=0.4187;AMR_AF=0.4107;AFR_AF=0.3684;EUR_AF=0.2087;SAS_AF=0.2035;AA=G|||;VT=SNP
8	143075668	rs72698456	A	G	100	PASS	AC=385;AF=0.076877;AN=5008;NS=2504;DP=19316;EAS_AF=0.0069;AMR_AF=0.0893;AFR_AF=0.0893;EUR_AF=0.1223;SAS_AF=0.0767;AA=A|||;VT=SNP
8	143075729	rs56335736	G	A	100	PASS	AC=1630;AF=0.325479;AN=5008;NS=2504;DP=17890;EAS_AF=0.4117;AMR_AF=0.3746;AFR_AF=0.4834;EUR_AF=0.16;SAS_AF=0.1585;AA=A|||;VT=SNP
8	143076024	rs11775578	A	G	100	PASS	AC=1510;AF=0.301518;AN=5008;NS=2504;DP=12218;EAS_AF=0.1815;AMR_AF=0.2637;AFR_AF=0.1195;EUR_AF=0.4652;SAS_AF=0.5297;AA=A|||;VT=SNP
8	143076492	rs28639945	T	C	100	PASS	AC=1134;AF=0.226438;AN=5008;NS=2504;DP=20343;EAS_AF=0.4117;AMR_AF=0.3213;AFR_AF=0.2156;EUR_AF=0.0875;SAS_AF=0.1258;AA=T|||;VT=SNP
8	143076523	rs13253173	G	A	100	PASS	AC=2700;AF=0.539137;AN=5008;NS=2504;DP=20197;EAS_AF=0.2778;AMR_AF=0.428;AFR_AF=0.6082;EUR_AF=0.675;SAS_AF=0.6544;AA=A|||;VT=SNP
8	143077742	rs13263726	G	A	100	PASS	AC=2334;AF=0.466054;AN=5008;NS=2504;DP=19499;EAS_AF=0.2798;AMR_AF=0.3948;AFR_AF=0.4115;EUR_AF=0.6252;SAS_AF=0.6186;AA=G|||;VT=SNP
8	143077806	rs11986080	G	A	100	PASS	AC=1036;AF=0.206869;AN=5008;NS=2504;DP=18858;EAS_AF=0.379;AMR_AF=0.3084;AFR_AF=0.1747;EUR_AF=0.0835;SAS_AF=0.1278;AA=G|||;VT=SNP
8	143077821	rs11993443	C	T	100	PASS	AC=1040;AF=0.207668;AN=5008;NS=2504;DP=19882;EAS_AF=0.379;AMR_AF=0.3084;AFR_AF=0.1778;EUR_AF=0.0835;SAS_AF=0.1278;AA=C|||;VT=SNP
8	143078150	rs11786119	A	C	100	PASS	AC=1713;AF=0.342053;AN=5008;NS=2504;DP=17794;EAS_AF=0.1944;AMR_AF=0.2767;AFR_AF=0.2595;EUR_AF=0.4722;SAS_AF=0.5184;AA=A|||;VT=SNP
8	143078930	rs9772780	C	T	100	PASS	AC=1708;AF=0.341054;AN=5008;NS=2504;DP=21036;EAS_AF=0.1925;AMR_AF=0.2767;AFR_AF=0.2579;EUR_AF=0.4732;SAS_AF=0.5164;AA=C|||;VT=SNP
8	143079492	rs7822369	A	G	100	PASS	AC=3711;AF=0.741014;AN=5008;NS=2504;DP=20055;EAS_AF=0.6141;AMR_AF=0.7464;AFR_AF=0.8109;EUR_AF=0.7684;SAS_AF=0.7454;AA=-|||;VT=SNP
8	143079520	rs67191919	C	G	100	PASS	AC=1940;AF=0.38738;AN=5008;NS=2504;DP=19272;EAS_AF=0.5099;AMR_AF=0.4654;AFR_AF=0.4191;EUR_AF=0.2982;SAS_AF=0.2546;AA=C|||;VT=SNP
8	143079570	rs10087126	A	C	100	PASS	AC=812;AF=0.162141;AN=5008;NS=2504;DP=20068;EAS_AF=0.0069;AMR_AF=0.1527;AFR_AF=0.3033;EUR_AF=0.2008;SAS_AF=0.0982;AA=a|||;VT=SNP
8	143080621	rs13258110	G	A	100	PASS	AC=2167;AF=0.432708;AN=5008;NS=2504;DP=18616;EAS_AF=0.6667;AMR_AF=0.402;AFR_AF=0.1558;EUR_AF=0.4324;SAS_AF=0.5879;AA=G|||;VT=SNP
8	143081129	rs4917220	A	G	100	PASS	AC=2357;AF=0.470647;AN=5008;NS=2504;DP=18410;EAS_AF=0.7103;AMR_AF=0.438;AFR_AF=0.1868;EUR_AF=0.505;SAS_AF=0.5951;AA=A|||;VT=SNP
8	143081683	rs4917270	G	A	100	PASS	AC=2326;AF=0.464457;AN=5008;NS=2504;DP=19662;EAS_AF=0.6855;AMR_AF=0.4337;AFR_AF=0.1868;EUR_AF=0.504;SAS_AF=0.593;AA=G|||;VT=SNP
8	143081714	rs4917271	C	T	100	PASS	AC=2346;AF=0.46845;AN=5008;NS=2504;DP=18573;EAS_AF=0.7093;AMR_AF=0.4337;AFR_AF=0.1868;EUR_AF=0.503;SAS_AF=0.59;AA=C|||;VT=SNP
8	143081915	rs77577805	A	G	100	PASS	AC=1261;AF=0.251797;AN=5008;NS=2504;DP=18386;EAS_AF=0.2679;AMR_AF=0.2954;AFR_AF=0.3888;EUR_AF=0.0984;SAS_AF=0.1769;AA=A|||;VT=SNP
8	143081916	rs4917272	T	C	100	PASS	AC=2351;AF=0.469449;AN=5008;NS=2504;DP=18387;EAS_AF=0.7093;AMR_AF=0.4337;AFR_AF=0.1884;EUR_AF=0.504;SAS_AF=0.592;AA=C|||;VT=SNP
8	143082601	rs4917273	T	C	100	PASS	AC=3750;AF=0.748802;AN=5008;NS=2504;DP=16839;EAS_AF=0.9792;AMR_AF=0.7392;AFR_AF=0.6717;EUR_AF=0.6044;SAS_AF=0.771;AA=C|||;VT=SNP
8	143082868	rs79866448	T	C	100	PASS	AC=239;AF=0.0477236;AN=5008;NS=2504;DP=16072;EAS_AF=0.0506;AMR_AF=0.1657;AFR_AF=0.0045;EUR_AF=0.0229;SAS_AF=0.045;AA=T|||;VT=SNP
8	143083344	rs74658352	C	T	100	PASS	AC=698;AF=0.139377;AN=5008;NS=2504;DP=16877;EAS_AF=0.3403;AMR_AF=0.1455;AFR_AF=0.028;EUR_AF=0.0905;SAS_AF=0.1288;AA=C|||;VT=SNP
8	143083476	rs7841868	A	C	100	PASS	AC=3631;AF=0.72504;AN=5008;NS=2504;DP=13835;EAS_AF=0.9762;AMR_AF=0.7248;AFR_AF=0.587;EUR_AF=0.6024;SAS_AF=0.7791;AA=C|||;VT=SNP
8	143083567	rs7846227	T	C	100	PASS	AC=3698;AF=0.738419;AN=5008;NS=2504;DP=15958;EAS_AF=0.9762;AMR_AF=0.7248;AFR_AF=0.6377;EUR_AF=0.6024;SAS_AF=0.7791;AA=C|||;VT=SNP
8	143083951	rs73714012	T	C	100	PASS	AC=1377;AF=0.27496;AN=5008;NS=2504;DP=15018;EAS_AF=0.254;AMR_AF=0.2925;AFR_AF=0.466;EUR_AF=0.0805;SAS_AF=0.226;AA=T|||;VT=SNP
8	143085968	rs750194	C	T	100	PASS	AC=933;AF=0.186302;AN=5008;NS=2504;DP=16261;EAS_AF=0.253;AMR_AF=0.2666;AFR_AF=0.1475;EUR_AF=0.0785;SAS_AF=0.2239;AA=C|||;VT=SNP
8	143086093	rs750195	G	A	100	PASS	AC=1528;AF=0.305112;AN=5008;NS=2504;DP=17329;EAS_AF=0.3065;AMR_AF=0.2767;AFR_AF=0.1528;EUR_AF=0.4145;SAS_AF=0.4172;AA=G|||;VT=SNP
8	143086945	rs116842007	C	T	100	PASS	AC=255;AF=0.0509185;AN=5008;NS=2504;DP=20156;EAS_AF=0.0397;AMR_AF=0.1671;AFR_AF=0.0257;EUR_AF=0.0219;SAS_AF=0.044;AA=C|||;VT=SNP
8	143087167	rs58603248	A	T	100	PASS	AC=1419;AF=0.283347;AN=5008;NS=2504;DP=18097;EAS_AF=0.252;AMR_AF=0.3285;AFR_AF=0.41;EUR_AF=0.1531;SAS_AF=0.2464;AA=T|||;VT=SNP
8	143087187	rs4917274	A	C	100	PASS	AC=4039;AF=0.80651;AN=5008;NS=2504;DP=18289;EAS_AF=0.9752;AMR_AF=0.7738;AFR_AF=0.8132;EUR_AF=0.66;SAS_AF=0.7975;AA=C|||;VT=SNP
8	143087363	rs58400588	G	A	100	PASS	AC=958;AF=0.191294;AN=5008;NS=2504;DP=18583;EAS_AF=0.253;AMR_AF=0.268;AFR_AF=0.1649;EUR_AF=0.0795;SAS_AF=0.2239;AA=G|||;VT=SNP
8	143088623	rs74590307	C	A	100	PASS	AC=254;AF=0.0507188;AN=5008;NS=2504;DP=17765;EAS_AF=0.0397;AMR_AF=0.17;AFR_AF=0.0227;EUR_AF=0.0229;SAS_AF=0.044;AA=C|||;VT=SNP
8	143088699	rs149592420	G	A	100	PASS	AC=256;AF=0.0511182;AN=5008;NS=2504;DP=17772;EAS_AF=0.0397;AMR_AF=0.1671;AFR_AF=0.0257;EUR_AF=0.0229;SAS_AF=0.044;AA=G|||;VT=SNP
8	143089620	rs28712583	C	T	100	PASS	AC=955;AF=0.190695;AN=5008;NS=2504;DP=21604;EAS_AF=0.252;AMR_AF=0.268;AFR_AF=0.1649;EUR_AF=0.0765;SAS_AF=0.2249;AA=C|||;VT=SNP
8	143090966	rs58473583	A	G	100	PASS	AC=1418;AF=0.283147;AN=5008;NS=2504;DP=18753;EAS_AF=0.252;AMR_AF=0.3329;AFR_AF=0.4092;EUR_AF=0.1501;SAS_AF=0.2464;AA=G|||;VT=SNP
8	143091071	rs61037907	C	G	100	PASS	AC=1366;AF=0.272764;AN=5008;NS=2504;DP=16512;EAS_AF=0.253;AMR_AF=0.2997;AFR_AF=0.4592;EUR_AF=0.0765;SAS_AF=0.2239;AA=G|||;VT=SNP
8	143091108	rs61585342	C	T	100	PASS	AC=1366;AF=0.272764;AN=5008;NS=2504;DP=19068;EAS_AF=0.253;AMR_AF=0.2997;AFR_AF=0.4592;EUR_AF=0.0765;SAS_AF=0.2239;AA=C|||;VT=SNP
8	143091109	rs59401182	A	G	100	PASS	AC=1546;AF=0.308706;AN=5008;NS=2504;DP=19168;EAS_AF=0.253;AMR_AF=0.3098;AFR_AF=0.5893;EUR_AF=0.0775;SAS_AF=0.2239;AA=a|||;VT=SNP
8	143091179	rs56696185	C	T	100	PASS	AC=1364;AF=0.272364;AN=5008;NS=2504;DP=20711;EAS_AF=0.252;AMR_AF=0.2997;AFR_AF=0.4592;EUR_AF=0.0755;SAS_AF=0.2239;AA=C|||;VT=SNP
8	143091204	rs57781465	T	C	100	PASS	AC=1364;AF=0.272364;AN=5008;NS=2504;DP=20354;EAS_AF=0.252;AMR_AF=0.2997;AFR_AF=0.4592;EUR_AF=0.0755;SAS_AF=0.2239;AA=C|||;VT=SNP
8	143091207	rs61232049	G	C	100	PASS	AC=1364;AF=0.272364;AN=5008;NS=2504;DP=20112;EAS_AF=0.252;AMR_AF=0.2997;AFR_AF=0.4592;EUR_AF=0.0755;SAS_AF=0.2239;AA=C|||;VT=SNP
8	143091412	rs58682154	A	G	100	PASS	AC=1364;AF=0.272364;AN=5008;NS=2504;DP=18026;EAS_AF=0.252;AMR_AF=0.2997;AFR_AF=0.4592;EUR_AF=0.0755;SAS_AF=0.2239;AA=A|||;VT=SNP
8	143091445	rs57191516	G	A	100	PASS	AC=954;AF=0.190495;AN=5008;NS=2504;DP=17406;EAS_AF=0.252;AMR_AF=0.2709;AFR_AF=0.1641;EUR_AF=0.0755;SAS_AF=0.2239;AA=G|||;VT=SNP
8	143092069	rs76897445	C	G	100	PASS	AC=953;AF=0.190296;AN=5008;NS=2504;DP=18103;EAS_AF=0.252;AMR_AF=0.2695;AFR_AF=0.1641;EUR_AF=0.0755;SAS_AF=0.2239;AA=C|||;VT=SNP
8	143092110	rs76267288	T	C	100	PASS	AC=957;AF=0.191094;AN=5008;NS=2504;DP=18331;EAS_AF=0.252;AMR_AF=0.2695;AFR_AF=0.1672;EUR_AF=0.0755;SAS_AF=0.2239;AA=t|||;VT=SNP
8	143092114	rs11777322	C	T	100	PASS	AC=2313;AF=0.461861;AN=5008;NS=2504;DP=18346;EAS_AF=0.7232;AMR_AF=0.4207;AFR_AF=0.1815;EUR_AF=0.5099;SAS_AF=0.5511;AA=c|||;VT=SNP
8	143092177	rs11781584	T	G	100	PASS	AC=4038;AF=0.80631;AN=5008;NS=2504;DP=17455;EAS_AF=0.9752;AMR_AF=0.7738;AFR_AF=0.8124;EUR_AF=0.66;SAS_AF=0.7975;AA=g|||;VT=SNP
8	143092336	rs78762902	C	T	100	PASS	AC=956;AF=0.190895;AN=5008;NS=2504;DP=18824;EAS_AF=0.252;AMR_AF=0.2695;AFR_AF=0.1657;EUR_AF=0.0765;SAS_AF=0.2239;AA=c|||;VT=SNP
8	143092443	rs77537197	C	T	100	PASS	AC=1108;AF=0.221246;AN=5008;NS=2504;DP=19291;EAS_AF=0.252;AMR_AF=0.2781;AFR_AF=0.2769;EUR_AF=0.0755;SAS_AF=0.2239;AA=t|||;VT=SNP
8	143092604	rs79394108	T	C	100	PASS	AC=1107;AF=0.221046;AN=5008;NS=2504;DP=17221;EAS_AF=0.252;AMR_AF=0.2781;AFR_AF=0.2761;EUR_AF=0.0755;SAS_AF=0.2239;AA=c|||;VT=SNP
8	143092708	rs731794	C	A	100	PASS	AC=953;AF=0.190296;AN=5008;NS=2504;DP=19474;EAS_AF=0.252;AMR_AF=0.2695;AFR_AF=0.1641;EUR_AF=0.0755;SAS_AF=0.2239;AA=c|||;VT=SNP
8	143092875	rs744878	G	A	100	PASS	AC=960;AF=0.191693;AN=5008;NS=2504;DP=20291;EAS_AF=0.252;AMR_AF=0.2695;AFR_AF=0.1694;EUR_AF=0.0755;SAS_AF=0.2239;AA=g|||;VT=SNP
8	143093118	rs902827	A	G	100	PASS	AC=881;AF=0.175919;AN=5008;NS=2504;DP=23107;EAS_AF=0.2123;AMR_AF=0.1124;AFR_AF=0.2723;EUR_AF=0.0527;SAS_AF=0.18;AA=g|||;VT=SNP
8	143093216	rs4917275	A	T	100	PASS	AC=1786;AF=0.356629;AN=5008;NS=2504;DP=23028;EAS_AF=0.3829;AMR_AF=0.2853;AFR_AF=0.2814;EUR_AF=0.4185;SAS_AF=0.4182;AA=a|||;VT=SNP
8	143093271	rs2172306	T	G	100	PASS	AC=1099;AF=0.219449;AN=5008;NS=2504;DP=20058;EAS_AF=0.244;AMR_AF=0.2781;AFR_AF=0.2769;EUR_AF=0.0755;SAS_AF=0.2229;AA=g|||;VT=SNP
8	143093312	rs902826	T	C	100	PASS	AC=4051;AF=0.808906;AN=5008;NS=2504;DP=18533;EAS_AF=0.9752;AMR_AF=0.7738;AFR_AF=0.8222;EUR_AF=0.66;SAS_AF=0.7975;AA=c|||;VT=SNP
8	143093945	rs56137154	A	G	100	PASS	AC=1238;AF=0.247204;AN=5008;NS=2504;DP=30877;EAS_AF=0.2242;AMR_AF=0.2824;AFR_AF=0.4017;EUR_AF=0.0765;SAS_AF=0.2127;AA=g|||;VT=SNP
8	143094726	rs34292923	G	C	100	PASS	AC=2514;AF=0.501997;AN=5008;NS=2504;DP=23516;EAS_AF=0.7371;AMR_AF=0.4726;AFR_AF=0.2315;EUR_AF=0.5924;SAS_AF=0.5532;AA=g|||;VT=SNP
8	143094730	rs114860979	G	C	100	PASS	AC=273;AF=0.0545128;AN=5008;NS=2504;DP=23455;EAS_AF=0.0298;AMR_AF=0.1744;AFR_AF=0.0401;EUR_AF=0.0249;SAS_AF=0.045;AA=g|||;VT=SNP
8	143094898	rs73714032	T	G	100	PASS	AC=1208;AF=0.241214;AN=5008;NS=2504;DP=21327;EAS_AF=0.2371;AMR_AF=0.1873;AFR_AF=0.3215;EUR_AF=0.159;SAS_AF=0.2597;AA=g|||;VT=SNP
8	143094915	rs55901436	T	C	100	PASS	AC=3988;AF=0.796326;AN=5008;NS=2504;DP=21056;EAS_AF=0.9464;AMR_AF=0.6311;AFR_AF=0.8933;EUR_AF=0.659;SAS_AF=0.7689;AA=c|||;VT=SNP
8	143095436	rs4917276	A	C	100	PASS	AC=3822;AF=0.763179;AN=5008;NS=2504;DP=18027;EAS_AF=0.9474;AMR_AF=0.6311;AFR_AF=0.7685;EUR_AF=0.67;SAS_AF=0.7556;AA=c|||;VT=SNP
8	143095525	rs4917277	C	G	100	PASS	AC=3585;AF=0.715855;AN=5008;NS=2504;DP=20045;EAS_AF=0.9474;AMR_AF=0.6167;AFR_AF=0.5976;EUR_AF=0.67;SAS_AF=0.7546;AA=c|||;VT=SNP
8	143095603	rs4917278	A	T	100	PASS	AC=3910;AF=0.780751;AN=5008;NS=2504;DP=20239;EAS_AF=0.9474;AMR_AF=0.634;AFR_AF=0.8343;EUR_AF=0.67;SAS_AF=0.7546;AA=t|||;VT=SNP
8	143095690	rs4917279	C	T	100	PASS	AC=1635;AF=0.326478;AN=5008;NS=2504;DP=17841;EAS_AF=0.4147;AMR_AF=0.2896;AFR_AF=0.1437;EUR_AF=0.4374;SAS_AF=0.3947;AA=c|||;VT=SNP
8	143095930	rs13252175	C	T	100	PASS	AC=2438;AF=0.486821;AN=5008;NS=2504;DP=18303;EAS_AF=0.7361;AMR_AF=0.4366;AFR_AF=0.2663;EUR_AF=0.5209;SAS_AF=0.5286;AA=c|||;VT=SNP
8	143096061	rs13250335	G	C	100	PASS	AC=3587;AF=0.716254;AN=5008;NS=2504;DP=18481;EAS_AF=0.9474;AMR_AF=0.6153;AFR_AF=0.6006;EUR_AF=0.669;SAS_AF=0.7546;AA=g|||;VT=SNP
8	143096114	rs13250596	G	A	100	PASS	AC=794;AF=0.158546;AN=5008;NS=2504;DP=18363;EAS_AF=0.3194;AMR_AF=0.1455;AFR_AF=0.118;EUR_AF=0.0835;SAS_AF=0.1339;AA=g|||;VT=SNP
8	143096137	rs13261328	T	C	100	PASS	AC=3587;AF=0.716254;AN=5008;NS=2504;DP=18330;EAS_AF=0.9464;AMR_AF=0.6153;AFR_AF=0.6014;EUR_AF=0.669;SAS_AF=0.7546;AA=t|||;VT=SNP
8	143096253	rs1352949	G	C	100	PASS	AC=1694;AF=0.338259;AN=5008;NS=2504;DP=15639;EAS_AF=0.4187;AMR_AF=0.2925;AFR_AF=0.1838;EUR_AF=0.4374;SAS_AF=0.3947;AA=g|||;VT=SNP
8	143096437	rs1388796	A	G	100	PASS	AC=1702;AF=0.339856;AN=5008;NS=2504;DP=16750;EAS_AF=0.4266;AMR_AF=0.2925;AFR_AF=0.1838;EUR_AF=0.4374;SAS_AF=0.3947;AA=a|||;VT=SNP
8	143096908	rs1388797	G	C	100	PASS	AC=3597;AF=0.718251;AN=5008;NS=2504;DP=16367;EAS_AF=0.9474;AMR_AF=0.6153;AFR_AF=0.6104;EUR_AF=0.667;SAS_AF=0.7536;AA=c|||;VT=SNP
8	143097345	rs34706841	G	A	100	PASS	AC=1177;AF=0.235024;AN=5008;NS=2504;DP=17211;EAS_AF=0.2093;AMR_AF=0.1945;AFR_AF=0.3011;EUR_AF=0.1968;SAS_AF=0.2403;AA=g|||;VT=SNP
8	143097423	rs11167110	A	G	100	PASS	AC=3611;AF=0.721046;AN=5008;NS=2504;DP=16700;EAS_AF=0.9474;AMR_AF=0.6153;AFR_AF=0.6112;EUR_AF=0.673;SAS_AF=0.7607;AA=g|||;VT=SNP
8	143097622	rs11167111	G	C	100	PASS	AC=2487;AF=0.496605;AN=5008;NS=2504;DP=17350;EAS_AF=0.7391;AMR_AF=0.4352;AFR_AF=0.3026;EUR_AF=0.5229;SAS_AF=0.5256;AA=g|||;VT=SNP
8	143097840	rs11167112	A	G	100	PASS	AC=3585;AF=0.715855;AN=5008;NS=2504;DP=19349;EAS_AF=0.9464;AMR_AF=0.611;AFR_AF=0.6097;EUR_AF=0.661;SAS_AF=0.7526;AA=a|||;VT=SNP
8	143097977	rs11167113	C	G	100	PASS	AC=1102;AF=0.220048;AN=5008;NS=2504;DP=19249;EAS_AF=0.2083;AMR_AF=0.1816;AFR_AF=0.2988;EUR_AF=0.1471;SAS_AF=0.228;AA=c|||;VT=SNP
8	143098247	rs10875478	T	C	100	PASS	AC=3501;AF=0.699081;AN=5008;NS=2504;DP=18894;EAS_AF=0.9474;AMR_AF=0.5764;AFR_AF=0.6339;EUR_AF=0.5934;SAS_AF=0.727;AA=c|||;VT=SNP
8	143098287	rs11167114	G	A	100	PASS	AC=1104;AF=0.220447;AN=5008;NS=2504;DP=18300;EAS_AF=0.2083;AMR_AF=0.1816;AFR_AF=0.3003;EUR_AF=0.1471;SAS_AF=0.228;AA=g|||;VT=SNP
8	143098401	rs73365203	G	A	100	PASS	AC=789;AF=0.157548;AN=5008;NS=2504;DP=16870;EAS_AF=0.3204;AMR_AF=0.1427;AFR_AF=0.118;EUR_AF=0.0835;SAS_AF=0.1299;AA=G|||;VT=SNP
8	143098448	rs10875479	C	T	100	PASS	AC=1113;AF=0.222244;AN=5008;NS=2504;DP=16811;EAS_AF=0.2083;AMR_AF=0.183;AFR_AF=0.3064;EUR_AF=0.1471;SAS_AF=0.228;AA=c|||;VT=SNP
8	143098504	rs10875480	G	A	100	PASS	AC=1112;AF=0.222045;AN=5008;NS=2504;DP=15292;EAS_AF=0.2083;AMR_AF=0.1816;AFR_AF=0.3064;EUR_AF=0.1471;SAS_AF=0.228;AA=G|||;VT=SNP
8	143098548	rs902819	C	T	100	PASS	AC=1635;AF=0.326478;AN=5008;NS=2504;DP=14585;EAS_AF=0.4177;AMR_AF=0.2853;AFR_AF=0.1422;EUR_AF=0.4384;SAS_AF=0.3957;AA=C|||;VT=SNP
8	143098968	rs11167115	A	G	100	PASS	AC=2169;AF=0.433107;AN=5008;NS=2504;DP=16076;EAS_AF=0.5308;AMR_AF=0.3429;AFR_AF=0.6157;EUR_AF=0.2306;SAS_AF=0.3579;AA=A|||;VT=SNP
8	143099374	rs2873034	C	T	100	PASS	AC=2875;AF=0.574081;AN=5008;NS=2504;DP=14016;EAS_AF=0.627;AMR_AF=0.4424;AFR_AF=0.6331;EUR_AF=0.5109;SAS_AF=0.5982;AA=T|||;VT=SNP
8	143099379	rs55892846	G	A	100	PASS	AC=764;AF=0.152556;AN=5008;NS=2504;DP=13851;EAS_AF=0.3204;AMR_AF=0.1398;AFR_AF=0.1006;EUR_AF=0.0835;SAS_AF=0.1299;AA=G|||;VT=SNP
8	143099872	rs902820	A	T	100	PASS	AC=3031;AF=0.605232;AN=5008;NS=2504;DP=19806;EAS_AF=0.627;AMR_AF=0.487;AFR_AF=0.6634;EUR_AF=0.5736;SAS_AF=0.6207;AA=a|||;VT=SNP
8	143100074	rs902821	G	A	100	PASS	AC=1662;AF=0.331869;AN=5008;NS=2504;DP=17138;EAS_AF=0.4187;AMR_AF=0.2896;AFR_AF=0.1596;EUR_AF=0.4384;SAS_AF=0.3957;AA=g|||;VT=SNP
8	143100313	rs12545923	C	T	100	PASS	AC=774;AF=0.154553;AN=5008;NS=2504;DP=18918;EAS_AF=0.2083;AMR_AF=0.1268;AFR_AF=0.1558;EUR_AF=0.0716;SAS_AF=0.2025;AA=c|||;VT=SNP
8	143100478	rs10875481	G	A	100	PASS	AC=1165;AF=0.232628;AN=5008;NS=2504;DP=19224;EAS_AF=0.0526;AMR_AF=0.3689;AFR_AF=0.2118;EUR_AF=0.331;SAS_AF=0.2485;AA=a|||;VT=SNP
8	143100579	rs7009641	A	C	100	PASS	AC=989;AF=0.197484;AN=5008;NS=2504;DP=19452;EAS_AF=0.3204;AMR_AF=0.1556;AFR_AF=0.2617;EUR_AF=0.0845;SAS_AF=0.1299;AA=a|||;VT=SNP
8	143100624	rs75495724	G	A	100	PASS	AC=769;AF=0.153554;AN=5008;NS=2504;DP=18015;EAS_AF=0.2073;AMR_AF=0.1268;AFR_AF=0.1536;EUR_AF=0.0716;SAS_AF=0.2014;AA=g|||;VT=SNP
8	143100951	rs57375001	C	T	100	PASS	AC=765;AF=0.152756;AN=5008;NS=2504;DP=18992;EAS_AF=0.3204;AMR_AF=0.1398;AFR_AF=0.1006;EUR_AF=0.0845;SAS_AF=0.1299;AA=c|||;VT=SNP
8	143100960	rs7015050	T	A	100	PASS	AC=3749;AF=0.748602;AN=5008;NS=2504;DP=18800;EAS_AF=0.9494;AMR_AF=0.6268;AFR_AF=0.7171;EUR_AF=0.669;SAS_AF=0.7526;AA=t|||;VT=SNP
8	143101014	rs10113617	G	A	100	PASS	AC=357;AF=0.0712859;AN=5008;NS=2504;DP=19084;EAS_AF=0.0149;AMR_AF=0.1124;AFR_AF=0.0151;EUR_AF=0.1561;SAS_AF=0.089;AA=g|||;VT=SNP
8	143101049	rs7002923	C	T	100	PASS	AC=1982;AF=0.395767;AN=5008;NS=2504;DP=18930;EAS_AF=0.5278;AMR_AF=0.2997;AFR_AF=0.5749;EUR_AF=0.1571;SAS_AF=0.3313;AA=t|||;VT=SNP
8	143101061	rs7003047	C	T	100	PASS	AC=1982;AF=0.395767;AN=5008;NS=2504;DP=18722;EAS_AF=0.5278;AMR_AF=0.2997;AFR_AF=0.5749;EUR_AF=0.1571;SAS_AF=0.3313;AA=c|||;VT=SNP
8	143101095	rs72683314	C	T	100	PASS	AC=766;AF=0.152955;AN=5008;NS=2504;DP=18598;EAS_AF=0.3204;AMR_AF=0.1398;AFR_AF=0.0998;EUR_AF=0.0855;SAS_AF=0.1309;AA=c|||;VT=SNP
8	143101142	rs56352096	C	G	100	PASS	AC=1727;AF=0.344848;AN=5008;NS=2504;DP=19488;EAS_AF=0.5258;AMR_AF=0.281;AFR_AF=0.3941;EUR_AF=0.1571;SAS_AF=0.3303;AA=c|||;VT=SNP
8	143101348	rs67626817	C	T	100	PASS	AC=751;AF=0.14996;AN=5008;NS=2504;DP=19007;EAS_AF=0.3085;AMR_AF=0.1398;AFR_AF=0.0998;EUR_AF=0.0845;SAS_AF=0.1288;AA=c|||;VT=SNP
8	143101715	rs75945489	C	T	100	PASS	AC=793;AF=0.158347;AN=5008;NS=2504;DP=19168;EAS_AF=0.2183;AMR_AF=0.1282;AFR_AF=0.1626;EUR_AF=0.0716;SAS_AF=0.2014;AA=c|||;VT=SNP
8	143101963	rs4917280	C	G	100	PASS	AC=2241;AF=0.447484;AN=5008;NS=2504;DP=20411;EAS_AF=0.4196;AMR_AF=0.3559;AFR_AF=0.4871;EUR_AF=0.5129;SAS_AF=0.4202;AA=c|||;VT=SNP
8	143102308	rs4917281	A	G	100	PASS	AC=2049;AF=0.409145;AN=5008;NS=2504;DP=19721;EAS_AF=0.4206;AMR_AF=0.3444;AFR_AF=0.348;EUR_AF=0.5119;SAS_AF=0.4202;AA=A|||;VT=SNP
8	143102387	rs4917282	G	T	100	PASS	AC=2247;AF=0.448682;AN=5008;NS=2504;DP=18657;EAS_AF=0.4206;AMR_AF=0.3573;AFR_AF=0.4902;EUR_AF=0.5129;SAS_AF=0.4202;AA=G|||;VT=SNP
8	143102394	rs11786894	T	A	100	PASS	AC=2247;AF=0.448682;AN=5008;NS=2504;DP=18661;EAS_AF=0.4206;AMR_AF=0.3573;AFR_AF=0.4902;EUR_AF=0.5129;SAS_AF=0.4202;AA=T|||;VT=SNP
8	143102618	rs10093158	G	A	100	PASS	AC=2230;AF=0.445288;AN=5008;NS=2504;DP=18943;EAS_AF=0.4206;AMR_AF=0.3573;AFR_AF=0.4773;EUR_AF=0.5129;SAS_AF=0.4202;AA=G|||;VT=SNP
8	143102635	rs10094072	C	G	100	PASS	AC=2230;AF=0.445288;AN=5008;NS=2504;DP=19334;EAS_AF=0.4206;AMR_AF=0.3573;AFR_AF=0.4773;EUR_AF=0.5129;SAS_AF=0.4202;AA=C|||;VT=SNP
8	143102739	rs10094207	C	T	100	PASS	AC=2249;AF=0.449081;AN=5008;NS=2504;DP=20525;EAS_AF=0.4206;AMR_AF=0.3573;AFR_AF=0.4917;EUR_AF=0.5129;SAS_AF=0.4202;AA=T|||;VT=SNP
8	143102840	rs66545034	C	G	100	PASS	AC=782;AF=0.15615;AN=5008;NS=2504;DP=20517;EAS_AF=0.3095;AMR_AF=0.1441;AFR_AF=0.1203;EUR_AF=0.0845;SAS_AF=0.1288;AA=C|||;VT=SNP
8	143102886	rs10108708	A	G	100	PASS	AC=1640;AF=0.327476;AN=5008;NS=2504;DP=20915;EAS_AF=0.4206;AMR_AF=0.2853;AFR_AF=0.143;EUR_AF=0.4374;SAS_AF=0.3978;AA=A|||;VT=SNP
8	143103208	rs13274788	G	A	100	PASS	AC=2229;AF=0.445088;AN=5008;NS=2504;DP=19942;EAS_AF=0.4206;AMR_AF=0.3559;AFR_AF=0.4773;EUR_AF=0.5129;SAS_AF=0.4202;AA=G|||;VT=SNP
8	143103240	rs5003835	G	C	100	PASS	AC=3822;AF=0.763179;AN=5008;NS=2504;DP=19682;EAS_AF=0.9484;AMR_AF=0.6297;AFR_AF=0.7731;EUR_AF=0.669;SAS_AF=0.7505;AA=c|||;VT=SNP
8	143103259	rs1492365	G	A	100	PASS	AC=2228;AF=0.444888;AN=5008;NS=2504;DP=18657;EAS_AF=0.4206;AMR_AF=0.3559;AFR_AF=0.4766;EUR_AF=0.5129;SAS_AF=0.4202;AA=a|||;VT=SNP
8	143103398	rs1492366	T	G	100	PASS	AC=2248;AF=0.448882;AN=5008;NS=2504;DP=17078;EAS_AF=0.4206;AMR_AF=0.3573;AFR_AF=0.4909;EUR_AF=0.5129;SAS_AF=0.4202;AA=t|||;VT=SNP
8	143103498	rs1492367	T	C	100	PASS	AC=3771;AF=0.752995;AN=5008;NS=2504;DP=16345;EAS_AF=0.9306;AMR_AF=0.6239;AFR_AF=0.7526;EUR_AF=0.669;SAS_AF=0.7485;AA=c|||;VT=SNP
8	143103696	rs4596687	G	T	100	PASS	AC=1052;AF=0.210064;AN=5008;NS=2504;DP=16366;EAS_AF=0.2183;AMR_AF=0.1427;AFR_AF=0.3517;EUR_AF=0.0716;SAS_AF=0.2004;AA=g|||;VT=SNP
8	143103769	rs66984531	C	T	100	PASS	AC=764;AF=0.152556;AN=5008;NS=2504;DP=16567;EAS_AF=0.3085;AMR_AF=0.1412;AFR_AF=0.1082;EUR_AF=0.0845;SAS_AF=0.1299;AA=t|||;VT=SNP
8	143103882	rs28375965	A	G	100	PASS	AC=1645;AF=0.328474;AN=5008;NS=2504;DP=16458;EAS_AF=0.4216;AMR_AF=0.2853;AFR_AF=0.1437;EUR_AF=0.4414;SAS_AF=0.3967;AA=a|||;VT=SNP
8	143104367	rs7824432	T	G	100	PASS	AC=3788;AF=0.75639;AN=5008;NS=2504;DP=11364;EAS_AF=0.9484;AMR_AF=0.6239;AFR_AF=0.7542;EUR_AF=0.669;SAS_AF=0.7454;AA=g|||;VT=SNP
8	143104720	rs7846625	G	A	100	PASS	AC=2808;AF=0.560703;AN=5008;NS=2504;DP=16517;EAS_AF=0.5327;AMR_AF=0.4092;AFR_AF=0.6445;EUR_AF=0.5785;SAS_AF=0.5654;AA=g|||;VT=SNP
8	143104872	rs11167116	C	T	100	PASS	AC=779;AF=0.155551;AN=5008;NS=2504;DP=18566;EAS_AF=0.2183;AMR_AF=0.1254;AFR_AF=0.1543;EUR_AF=0.0716;SAS_AF=0.2004;AA=C|||;VT=SNP
8	143105220	rs1492368	G	A	100	PASS	AC=3028;AF=0.604633;AN=5008;NS=2504;DP=17649;EAS_AF=0.6409;AMR_AF=0.4827;AFR_AF=0.6452;EUR_AF=0.5845;SAS_AF=0.6196;AA=G|||;VT=SNP
8	143105435	rs902822	T	C	100	PASS	AC=3787;AF=0.75619;AN=5008;NS=2504;DP=20785;EAS_AF=0.9484;AMR_AF=0.6239;AFR_AF=0.7534;EUR_AF=0.669;SAS_AF=0.7454;AA=C|||;VT=SNP
8	143105934	rs879431	G	C	100	PASS	AC=2998;AF=0.598642;AN=5008;NS=2504;DP=21838;EAS_AF=0.6409;AMR_AF=0.4798;AFR_AF=0.6241;EUR_AF=0.5845;SAS_AF=0.6196;AA=G|||;VT=SNP
8	143106031	rs879430	G	T	100	PASS	AC=740;AF=0.147764;AN=5008;NS=2504;DP=19402;EAS_AF=0.3065;AMR_AF=0.1398;AFR_AF=0.0991;EUR_AF=0.0845;SAS_AF=0.1207;AA=G|||;VT=SNP
8	143106264	rs1388800	A	G	100	PASS	AC=1640;AF=0.327476;AN=5008;NS=2504;DP=22016;EAS_AF=0.4226;AMR_AF=0.2853;AFR_AF=0.1437;EUR_AF=0.4354;SAS_AF=0.3967;AA=A|||;VT=SNP
8	143106571	rs11167117	G	A	100	PASS	AC=459;AF=0.0916534;AN=5008;NS=2504;DP=18525;EAS_AF=0.0159;AMR_AF=0.1282;AFR_AF=0.0514;EUR_AF=0.1839;SAS_AF=0.1033;AA=G|||;VT=SNP
8	143106671	rs1388801	C	T	100	PASS	AC=3033;AF=0.605631;AN=5008;NS=2504;DP=19623;EAS_AF=0.6409;AMR_AF=0.4827;AFR_AF=0.6467;EUR_AF=0.5875;SAS_AF=0.6196;AA=C|||;VT=SNP
8	143107149	rs1492370	G	A	100	PASS	AC=1221;AF=0.24381;AN=5008;NS=2504;DP=21521;EAS_AF=0.2173;AMR_AF=0.1527;AFR_AF=0.4743;EUR_AF=0.0726;SAS_AF=0.2004;AA=G|||;VT=SNP
8	143107657	rs7816988	T	G	100	PASS	AC=4284;AF=0.855431;AN=5008;NS=2504;DP=18334;EAS_AF=0.9544;AMR_AF=0.7075;AFR_AF=0.913;EUR_AF=0.7922;SAS_AF=0.8456;AA=T|||;VT=SNP
8	143107721	rs7840462	C	G	100	PASS	AC=3031;AF=0.605232;AN=5008;NS=2504;DP=18304;EAS_AF=0.6409;AMR_AF=0.4827;AFR_AF=0.6475;EUR_AF=0.5845;SAS_AF=0.6196;AA=G|||;VT=SNP
8	143107730	rs7826964	G	A	100	PASS	AC=1776;AF=0.354633;AN=5008;NS=2504;DP=18133;EAS_AF=0.4226;AMR_AF=0.3271;AFR_AF=0.1498;EUR_AF=0.5119;SAS_AF=0.4192;AA=G|||;VT=SNP
8	143107922	rs7813106	A	T	100	PASS	AC=3817;AF=0.762181;AN=5008;NS=2504;DP=21485;EAS_AF=0.9484;AMR_AF=0.6297;AFR_AF=0.7731;EUR_AF=0.669;SAS_AF=0.7454;AA=T|||;VT=SNP
8	143107962	rs7840899	C	G	100	PASS	AC=3003;AF=0.599641;AN=5008;NS=2504;DP=22129;EAS_AF=0.6409;AMR_AF=0.4798;AFR_AF=0.6278;EUR_AF=0.5845;SAS_AF=0.6196;AA=C|||;VT=SNP
8	143108079	rs11167118	C	T	100	PASS	AC=3031;AF=0.605232;AN=5008;NS=2504;DP=24252;EAS_AF=0.6399;AMR_AF=0.4827;AFR_AF=0.6483;EUR_AF=0.5845;SAS_AF=0.6196;AA=C|||;VT=SNP
8	143108257	rs13275086	A	G	100	PASS	AC=3026;AF=0.604233;AN=5008;NS=2504;DP=21989;EAS_AF=0.6409;AMR_AF=0.4827;AFR_AF=0.6437;EUR_AF=0.5845;SAS_AF=0.6196;AA=G|||;VT=SNP
8	143108707	rs7817688	A	T	100	PASS	AC=3033;AF=0.605631;AN=5008;NS=2504;DP=19083;EAS_AF=0.6409;AMR_AF=0.4827;AFR_AF=0.649;EUR_AF=0.5845;SAS_AF=0.6196;AA=A|||;VT=SNP
8	143109328	rs7832678	G	A	100	PASS	AC=3034;AF=0.605831;AN=5008;NS=2504;DP=20841;EAS_AF=0.6409;AMR_AF=0.4827;AFR_AF=0.6498;EUR_AF=0.5845;SAS_AF=0.6196;AA=G|||;VT=SNP
8	143109338	rs6583560	C	T	100	PASS	AC=1776;AF=0.354633;AN=5008;NS=2504;DP=20634;EAS_AF=0.4226;AMR_AF=0.3271;AFR_AF=0.1498;EUR_AF=0.5119;SAS_AF=0.4192;AA=C|||;VT=SNP
8	143109421	rs7846311	C	A	100	PASS	AC=3031;AF=0.605232;AN=5008;NS=2504;DP=19573;EAS_AF=0.6409;AMR_AF=0.4827;AFR_AF=0.6475;EUR_AF=0.5845;SAS_AF=0.6196;AA=A|||;VT=SNP
8	143110097	rs7837264	G	A	100	PASS	AC=3016;AF=0.602236;AN=5008;NS=2504;DP=18178;EAS_AF=0.6409;AMR_AF=0.4856;AFR_AF=0.6354;EUR_AF=0.5835;SAS_AF=0.6196;AA=g|||;VT=SNP
8	143110122	rs7816377	C	T	100	PASS	AC=2986;AF=0.596246;AN=5008;NS=2504;DP=18258;EAS_AF=0.6409;AMR_AF=0.4827;AFR_AF=0.6142;EUR_AF=0.5835;SAS_AF=0.6196;AA=C|||;VT=SNP
8	143110230	rs12544161	G	T	100	PASS	AC=1175;AF=0.234625;AN=5008;NS=2504;DP=17029;EAS_AF=0.2183;AMR_AF=0.1513;AFR_AF=0.4395;EUR_AF=0.0726;SAS_AF=0.2004;AA=G|||;VT=SNP
8	143110324	rs12675157	A	C	100	PASS	AC=838;AF=0.167332;AN=5008;NS=2504;DP=17358;EAS_AF=0.3075;AMR_AF=0.1484;AFR_AF=0.1626;EUR_AF=0.0865;SAS_AF=0.1258;AA=G|||;VT=SNP
8	143110435	rs12677032	G	A	100	PASS	AC=757;AF=0.151158;AN=5008;NS=2504;DP=21767;EAS_AF=0.3075;AMR_AF=0.1427;AFR_AF=0.1051;EUR_AF=0.0845;SAS_AF=0.1268;AA=G|||;VT=SNP
8	143110476	rs11775108	A	G	100	PASS	AC=1722;AF=0.34385;AN=5008;NS=2504;DP=22079;EAS_AF=0.4226;AMR_AF=0.3242;AFR_AF=0.112;EUR_AF=0.5099;SAS_AF=0.4192;AA=A|||;VT=SNP
8	143110557	rs56124779	T	C	100	PASS	AC=816;AF=0.162939;AN=5008;NS=2504;DP=19284;EAS_AF=0.2867;AMR_AF=0.1484;AFR_AF=0.1626;EUR_AF=0.0865;SAS_AF=0.1247;AA=t|||;VT=SNP
8	143110818	rs72683325	C	G	100	PASS	AC=755;AF=0.150759;AN=5008;NS=2504;DP=18364;EAS_AF=0.3075;AMR_AF=0.1412;AFR_AF=0.1051;EUR_AF=0.0845;SAS_AF=0.1258;AA=G|||;VT=SNP
8	143110823	rs7820768	C	T	100	PASS	AC=1584;AF=0.316294;AN=5008;NS=2504;DP=18453;EAS_AF=0.4216;AMR_AF=0.2824;AFR_AF=0.1051;EUR_AF=0.4344;SAS_AF=0.3957;AA=c|||;VT=SNP
8	143111037	rs4506255	A	C	100	PASS	AC=3823;AF=0.763379;AN=5008;NS=2504;DP=19195;EAS_AF=0.9474;AMR_AF=0.6311;AFR_AF=0.7769;EUR_AF=0.67;SAS_AF=0.7454;AA=A|||;VT=SNP
8	143111135	rs67412004	C	T	100	PASS	AC=748;AF=0.149361;AN=5008;NS=2504;DP=16915;EAS_AF=0.3075;AMR_AF=0.1398;AFR_AF=0.0983;EUR_AF=0.0845;SAS_AF=0.1288;AA=C|||;VT=SNP
8	143111165	rs2029621	T	C	100	PASS	AC=3941;AF=0.786941;AN=5008;NS=2504;DP=16453;EAS_AF=0.9474;AMR_AF=0.6369;AFR_AF=0.8631;EUR_AF=0.67;SAS_AF=0.7454;AA=T|||;VT=SNP
8	143111294	rs2029620	T	C	100	PASS	AC=3940;AF=0.786741;AN=5008;NS=2504;DP=16802;EAS_AF=0.9474;AMR_AF=0.6369;AFR_AF=0.8623;EUR_AF=0.67;SAS_AF=0.7454;AA=C|||;VT=SNP
8	143111338	rs7821518	C	T	100	PASS	AC=2985;AF=0.596046;AN=5008;NS=2504;DP=16798;EAS_AF=0.6399;AMR_AF=0.4827;AFR_AF=0.6142;EUR_AF=0.5835;SAS_AF=0.6196;AA=C|||;VT=SNP
8	143111736	rs56776435	G	A	100	PASS	AC=745;AF=0.148762;AN=5008;NS=2504;DP=22592;EAS_AF=0.3075;AMR_AF=0.1398;AFR_AF=0.0983;EUR_AF=0.0845;SAS_AF=0.1258;AA=G|||;VT=SNP
8	143111772	rs58242508	A	T	100	PASS	AC=755;AF=0.150759;AN=5008;NS=2504;DP=21310;EAS_AF=0.3075;AMR_AF=0.1412;AFR_AF=0.1051;EUR_AF=0.0845;SAS_AF=0.1258;AA=T|||;VT=SNP
8	143111811	rs77124843	A	G	100	PASS	AC=223;AF=0.0445288;AN=5008;NS=2504;DP=20703;EAS_AF=0.0308;AMR_AF=0.1614;AFR_AF=0.0038;EUR_AF=0.0239;SAS_AF=0.0521;AA=A|||;VT=SNP
8	143111875	rs7825860	C	T	100	PASS	AC=2995;AF=0.598043;AN=5008;NS=2504;DP=19834;EAS_AF=0.6399;AMR_AF=0.4841;AFR_AF=0.621;EUR_AF=0.5835;SAS_AF=0.6196;AA=T|||;VT=SNP
8	143111932	rs7832653	A	G	100	PASS	AC=3936;AF=0.785942;AN=5008;NS=2504;DP=21509;EAS_AF=0.9474;AMR_AF=0.6354;AFR_AF=0.8601;EUR_AF=0.67;SAS_AF=0.7454;AA=G|||;VT=SNP
8	143112370	rs67984919	A	G	100	PASS	AC=755;AF=0.150759;AN=5008;NS=2504;DP=19629;EAS_AF=0.3075;AMR_AF=0.1412;AFR_AF=0.1051;EUR_AF=0.0845;SAS_AF=0.1258;AA=G|||;VT=SNP
8	143112400	rs57592589	A	G	100	PASS	AC=755;AF=0.150759;AN=5008;NS=2504;DP=20062;EAS_AF=0.3075;AMR_AF=0.1412;AFR_AF=0.1051;EUR_AF=0.0845;SAS_AF=0.1258;AA=G|||;VT=SNP
8	143112567	rs61161072	C	G	100	PASS	AC=755;AF=0.150759;AN=5008;NS=2504;DP=21648;EAS_AF=0.3075;AMR_AF=0.1412;AFR_AF=0.1051;EUR_AF=0.0845;SAS_AF=0.1258;AA=G|||;VT=SNP
8	143113508	rs4917284	G	A	100	PASS	AC=3973;AF=0.793331;AN=5008;NS=2504;DP=18909;EAS_AF=0.9474;AMR_AF=0.6412;AFR_AF=0.8638;EUR_AF=0.6938;SAS_AF=0.7495;AA=A|||;VT=SNP
8	143113824	rs4917285	C	A	100	PASS	AC=745;AF=0.148762;AN=5008;NS=2504;DP=17488;EAS_AF=0.3075;AMR_AF=0.1398;AFR_AF=0.0983;EUR_AF=0.0845;SAS_AF=0.1258;AA=C|||;VT=SNP
8	143113916	rs4917286	A	G	100	PASS	AC=3926;AF=0.783946;AN=5008;NS=2504;DP=17327;EAS_AF=0.9474;AMR_AF=0.634;AFR_AF=0.8533;EUR_AF=0.67;SAS_AF=0.7454;AA=G|||;VT=SNP
8	143113997	rs4917287	A	G	100	PASS	AC=3927;AF=0.784145;AN=5008;NS=2504;DP=12942;EAS_AF=0.9474;AMR_AF=0.6354;AFR_AF=0.8533;EUR_AF=0.67;SAS_AF=0.7454;AA=A|||;VT=SNP
8	143114054	rs4917288	C	T	100	PASS	AC=3926;AF=0.783946;AN=5008;NS=2504;DP=15778;EAS_AF=0.9474;AMR_AF=0.634;AFR_AF=0.8533;EUR_AF=0.67;SAS_AF=0.7454;AA=T|||;VT=SNP
8	143114140	rs4917289	G	A	100	PASS	AC=3926;AF=0.783946;AN=5008;NS=2504;DP=16015;EAS_AF=0.9474;AMR_AF=0.634;AFR_AF=0.8533;EUR_AF=0.67;SAS_AF=0.7454;AA=A|||;VT=SNP
8	143114172	rs4917290	A	C	100	PASS	AC=828;AF=0.165335;AN=5008;NS=2504;DP=15082;EAS_AF=0.3075;AMR_AF=0.147;AFR_AF=0.1558;EUR_AF=0.0865;SAS_AF=0.1258;AA=A|||;VT=SNP
8	143114215	rs7006590	C	T	100	PASS	AC=2985;AF=0.596046;AN=5008;NS=2504;DP=14932;EAS_AF=0.6399;AMR_AF=0.4827;AFR_AF=0.6142;EUR_AF=0.5835;SAS_AF=0.6196;AA=C|||;VT=SNP
8	143114363	rs6583564	G	T	100	PASS	AC=3926;AF=0.783946;AN=5008;NS=2504;DP=16237;EAS_AF=0.9474;AMR_AF=0.634;AFR_AF=0.8533;EUR_AF=0.67;SAS_AF=0.7454;AA=G|||;VT=SNP
8	143114379	rs6583565	C	T	100	PASS	AC=3924;AF=0.783546;AN=5008;NS=2504;DP=16155;EAS_AF=0.9474;AMR_AF=0.634;AFR_AF=0.8533;EUR_AF=0.668;SAS_AF=0.7454;AA=c|||;VT=SNP
8	143114541	rs6583566	G	A	100	PASS	AC=3813;AF=0.761382;AN=5008;NS=2504;DP=15312;EAS_AF=0.9474;AMR_AF=0.6297;AFR_AF=0.77;EUR_AF=0.67;SAS_AF=0.7454;AA=G|||;VT=SNP
8	143114617	rs6583567	T	C	100	PASS	AC=3926;AF=0.783946;AN=5008;NS=2504;DP=16656;EAS_AF=0.9474;AMR_AF=0.634;AFR_AF=0.8533;EUR_AF=0.67;SAS_AF=0.7454;AA=C|||;VT=SNP
8	143114671	rs7825460	T	C	100	PASS	AC=3927;AF=0.784145;AN=5008;NS=2504;DP=17039;EAS_AF=0.9474;AMR_AF=0.634;AFR_AF=0.8533;EUR_AF=0.67;SAS_AF=0.7464;AA=C|||;VT=SNP
8	143114963	rs7814797	C	T	100	PASS	AC=3927;AF=0.784145;AN=5008;NS=2504;DP=18588;EAS_AF=0.9474;AMR_AF=0.634;AFR_AF=0.8533;EUR_AF=0.67;SAS_AF=0.7464;AA=C|||;VT=SNP
8	143115093	rs4917291	A	G	100	PASS	AC=3926;AF=0.783946;AN=5008;NS=2504;DP=17711;EAS_AF=0.9474;AMR_AF=0.634;AFR_AF=0.8533;EUR_AF=0.67;SAS_AF=0.7454;AA=G|||;VT=SNP
8	143115548	rs4917223	C	T	100	PASS	AC=1582;AF=0.315895;AN=5008;NS=2504;DP=19334;EAS_AF=0.4216;AMR_AF=0.281;AFR_AF=0.1044;EUR_AF=0.4344;SAS_AF=0.3957;AA=C|||;VT=SNP
8	143115553	rs4917292	T	C	100	PASS	AC=3940;AF=0.786741;AN=5008;NS=2504;DP=19058;EAS_AF=0.9474;AMR_AF=0.6354;AFR_AF=0.8601;EUR_AF=0.671;SAS_AF=0.7485;AA=C|||;VT=SNP
8	143115563	rs6583568	T	C	100	PASS	AC=3940;AF=0.786741;AN=5008;NS=2504;DP=18988;EAS_AF=0.9474;AMR_AF=0.6354;AFR_AF=0.8601;EUR_AF=0.671;SAS_AF=0.7485;AA=C|||;VT=SNP
8	143115609	rs6583569	G	A	100	PASS	AC=3940;AF=0.786741;AN=5008;NS=2504;DP=18984;EAS_AF=0.9474;AMR_AF=0.6354;AFR_AF=0.8601;EUR_AF=0.671;SAS_AF=0.7485;AA=A|||;VT=SNP
8	143115783	rs6583570	A	G	100	PASS	AC=3930;AF=0.784744;AN=5008;NS=2504;DP=19453;EAS_AF=0.9474;AMR_AF=0.634;AFR_AF=0.854;EUR_AF=0.671;SAS_AF=0.7474;AA=G|||;VT=SNP
8	143115848	rs72683334	T	C	100	PASS	AC=655;AF=0.130791;AN=5008;NS=2504;DP=18479;EAS_AF=0.3065;AMR_AF=0.1383;AFR_AF=0.0318;EUR_AF=0.0845;SAS_AF=0.1258;AA=T|||;VT=SNP
8	143116024	rs4917224	C	A	100	PASS	AC=744;AF=0.148562;AN=5008;NS=2504;DP=19995;EAS_AF=0.3065;AMR_AF=0.1398;AFR_AF=0.0983;EUR_AF=0.0845;SAS_AF=0.1258;AA=C|||;VT=SNP
8	143116169	rs4917225	T	C	100	PASS	AC=3930;AF=0.784744;AN=5008;NS=2504;DP=18611;EAS_AF=0.9454;AMR_AF=0.634;AFR_AF=0.8555;EUR_AF=0.671;SAS_AF=0.7474;AA=C|||;VT=SNP
8	143116315	rs4917226	G	A	100	PASS	AC=938;AF=0.1873;AN=5008;NS=2504;DP=19804;EAS_AF=0.3046;AMR_AF=0.1513;AFR_AF=0.239;EUR_AF=0.0865;SAS_AF=0.1258;AA=G|||;VT=SNP
8	143116334	rs4917227	A	G	100	PASS	AC=939;AF=0.1875;AN=5008;NS=2504;DP=19310;EAS_AF=0.3056;AMR_AF=0.1513;AFR_AF=0.239;EUR_AF=0.0865;SAS_AF=0.1258;AA=A|||;VT=SNP
8	143116776	rs11987321	T	C	100	PASS	AC=820;AF=0.163738;AN=5008;NS=2504;DP=21349;EAS_AF=0.2173;AMR_AF=0.1297;AFR_AF=0.1687;EUR_AF=0.0815;SAS_AF=0.2106;AA=T|||;VT=SNP
8	143116851	rs4917293	G	T	100	PASS	AC=3916;AF=0.781949;AN=5008;NS=2504;DP=20094;EAS_AF=0.9464;AMR_AF=0.6369;AFR_AF=0.8601;EUR_AF=0.6491;SAS_AF=0.7464;AA=T|||;VT=SNP
8	143116910	rs6993697	C	T	100	PASS	AC=3176;AF=0.634185;AN=5008;NS=2504;DP=19034;EAS_AF=0.6399;AMR_AF=0.4942;AFR_AF=0.7504;EUR_AF=0.5845;SAS_AF=0.6217;AA=C|||;VT=SNP
8	143117790	rs12115122	C	G	100	PASS	AC=1313;AF=0.262181;AN=5008;NS=2504;DP=18689;EAS_AF=0.2202;AMR_AF=0.1614;AFR_AF=0.5234;EUR_AF=0.0825;SAS_AF=0.2086;AA=G|||;VT=SNP
8	143117893	rs7815624	G	A	100	PASS	AC=1850;AF=0.369409;AN=5008;NS=2504;DP=17993;EAS_AF=0.4514;AMR_AF=0.4438;AFR_AF=0.1407;EUR_AF=0.4622;SAS_AF=0.4458;AA=G|||;VT=SNP
8	143118039	rs12114519	G	A	100	PASS	AC=1060;AF=0.211661;AN=5008;NS=2504;DP=19161;EAS_AF=0.2212;AMR_AF=0.1455;AFR_AF=0.3396;EUR_AF=0.0825;SAS_AF=0.2086;AA=A|||;VT=SNP
8	143118107	rs2315960	A	T	100	PASS	AC=1171;AF=0.233826;AN=5008;NS=2504;DP=19491;EAS_AF=0.2202;AMR_AF=0.1484;AFR_AF=0.4244;EUR_AF=0.0815;SAS_AF=0.2076;AA=A|||;VT=SNP
8	143118686	rs68001570	A	G	100	PASS	AC=766;AF=0.152955;AN=5008;NS=2504;DP=14109;EAS_AF=0.2966;AMR_AF=0.1427;AFR_AF=0.1369;EUR_AF=0.0636;SAS_AF=0.1258;AA=G|||;VT=SNP
8	143118812	rs2220696	C	G	100	PASS	AC=2793;AF=0.557708;AN=5008;NS=2504;DP=12518;EAS_AF=0.7579;AMR_AF=0.5937;AFR_AF=0.4281;EUR_AF=0.499;SAS_AF=0.5613;AA=C|||;VT=SNP
8	143118987	rs2201176	A	G	100	PASS	AC=2131;AF=0.425519;AN=5008;NS=2504;DP=15775;EAS_AF=0.4603;AMR_AF=0.4597;AFR_AF=0.3631;EUR_AF=0.4354;SAS_AF=0.4397;AA=G|||;VT=SNP
8	143119117	rs67206295	G	A	100	PASS	AC=754;AF=0.150559;AN=5008;NS=2504;DP=16591;EAS_AF=0.2976;AMR_AF=0.1427;AFR_AF=0.1293;EUR_AF=0.0636;SAS_AF=0.1227;AA=G|||;VT=SNP
8	143119176	rs2201177	T	C	100	PASS	AC=2839;AF=0.566893;AN=5008;NS=2504;DP=16965;EAS_AF=0.7579;AMR_AF=0.598;AFR_AF=0.4614;EUR_AF=0.498;SAS_AF=0.5613;AA=C|||;VT=SNP
8	143119767	rs4917294	C	A	100	PASS	AC=2079;AF=0.415136;AN=5008;NS=2504;DP=20724;EAS_AF=0.4623;AMR_AF=0.4568;AFR_AF=0.3245;EUR_AF=0.4354;SAS_AF=0.4387;AA=C|||;VT=SNP
8	143119810	rs4917295	A	T	100	PASS	AC=2806;AF=0.560304;AN=5008;NS=2504;DP=19784;EAS_AF=0.7579;AMR_AF=0.5965;AFR_AF=0.4365;EUR_AF=0.499;SAS_AF=0.5613;AA=T|||;VT=SNP
8	143120421	rs13268779	G	A	100	PASS	AC=2658;AF=0.530751;AN=5008;NS=2504;DP=18898;EAS_AF=0.7579;AMR_AF=0.5865;AFR_AF=0.3351;EUR_AF=0.497;SAS_AF=0.5562;AA=A|||;VT=SNP
8	143120934	rs13272465	C	T	100	PASS	AC=2123;AF=0.423922;AN=5008;NS=2504;DP=17905;EAS_AF=0.4494;AMR_AF=0.4597;AFR_AF=0.3752;EUR_AF=0.4344;SAS_AF=0.4274;AA=C|||;VT=SNP
8	143121024	rs13272748	C	T	100	PASS	AC=1887;AF=0.376797;AN=5008;NS=2504;DP=17254;EAS_AF=0.4107;AMR_AF=0.415;AFR_AF=0.2511;EUR_AF=0.4155;SAS_AF=0.4448;AA=T|||;VT=SNP
8	143121033	rs4917296	G	A	100	PASS	AC=989;AF=0.197484;AN=5008;NS=2504;DP=16897;EAS_AF=0.3185;AMR_AF=0.1556;AFR_AF=0.2791;EUR_AF=0.0666;SAS_AF=0.1268;AA=G|||;VT=SNP
8	143121034	rs4917297	T	C	100	PASS	AC=987;AF=0.197085;AN=5008;NS=2504;DP=16922;EAS_AF=0.3194;AMR_AF=0.1556;AFR_AF=0.2776;EUR_AF=0.0656;SAS_AF=0.1268;AA=C|||;VT=SNP
8	143121176	rs4917298	A	G	100	PASS	AC=2943;AF=0.58766;AN=5008;NS=2504;DP=17592;EAS_AF=0.748;AMR_AF=0.6009;AFR_AF=0.5681;EUR_AF=0.4811;SAS_AF=0.5491;AA=G|||;VT=SNP
8	143121242	rs118038055	G	A	100	PASS	AC=222;AF=0.0443291;AN=5008;NS=2504;DP=15043;EAS_AF=0.0308;AMR_AF=0.1614;AFR_AF=0.003;EUR_AF=0.0229;SAS_AF=0.0532;AA=G|||;VT=SNP
8	143121547	rs13254582	T	G	100	PASS	AC=2126;AF=0.424521;AN=5008;NS=2504;DP=17045;EAS_AF=0.4454;AMR_AF=0.4712;AFR_AF=0.3684;EUR_AF=0.4414;SAS_AF=0.4284;AA=T|||;VT=SNP
8	143121557	rs4917299	A	G	100	PASS	AC=620;AF=0.123802;AN=5008;NS=2504;DP=17054;EAS_AF=0.246;AMR_AF=0.1354;AFR_AF=0.0703;EUR_AF=0.0636;SAS_AF=0.1237;AA=A|||;VT=SNP
8	143121671	rs4917300	T	C	100	PASS	AC=3035;AF=0.60603;AN=5008;NS=2504;DP=17919;EAS_AF=0.6915;AMR_AF=0.6268;AFR_AF=0.6452;EUR_AF=0.506;SAS_AF=0.5532;AA=C|||;VT=SNP
8	143122040	rs4917301	C	T	100	PASS	AC=875;AF=0.17472;AN=5008;NS=2504;DP=18877;EAS_AF=0.2421;AMR_AF=0.1499;AFR_AF=0.2564;EUR_AF=0.0656;SAS_AF=0.1247;AA=C|||;VT=SNP
8	143122147	rs4917302	C	T	100	PASS	AC=814;AF=0.16254;AN=5008;NS=2504;DP=19057;EAS_AF=0.2421;AMR_AF=0.1499;AFR_AF=0.2103;EUR_AF=0.0656;SAS_AF=0.1247;AA=C|||;VT=SNP
8	143122203	rs4917303	T	G	100	PASS	AC=815;AF=0.16274;AN=5008;NS=2504;DP=20882;EAS_AF=0.2421;AMR_AF=0.1527;AFR_AF=0.2103;EUR_AF=0.0656;SAS_AF=0.1237;AA=G|||;VT=SNP
8	143122228	rs4917304	G	A	100	PASS	AC=813;AF=0.16234;AN=5008;NS=2504;DP=21120;EAS_AF=0.2421;AMR_AF=0.1499;AFR_AF=0.2095;EUR_AF=0.0656;SAS_AF=0.1247;AA=G|||;VT=SNP
8	143122398	rs67639949	C	A	100	PASS	AC=781;AF=0.15595;AN=5008;NS=2504;DP=18443;EAS_AF=0.2421;AMR_AF=0.1499;AFR_AF=0.1853;EUR_AF=0.0656;SAS_AF=0.1247;AA=A|||;VT=SNP
8	143122493	rs7829749	T	C	100	PASS	AC=2999;AF=0.598842;AN=5008;NS=2504;DP=17015;EAS_AF=0.6905;AMR_AF=0.6254;AFR_AF=0.6157;EUR_AF=0.506;SAS_AF=0.5583;AA=C|||;VT=SNP
8	143122721	rs73714054	A	G	100	PASS	AC=782;AF=0.15615;AN=5008;NS=2504;DP=14655;EAS_AF=0.2421;AMR_AF=0.1513;AFR_AF=0.1853;EUR_AF=0.0656;SAS_AF=0.1247;AA=G|||;VT=SNP
8	143122763	rs72614023	C	T	100	PASS	AC=782;AF=0.15615;AN=5008;NS=2504;DP=15748;EAS_AF=0.2421;AMR_AF=0.1513;AFR_AF=0.1853;EUR_AF=0.0656;SAS_AF=0.1247;AA=C|||;VT=SNP
8	143122815	rs67425859	A	G	100	PASS	AC=620;AF=0.123802;AN=5008;NS=2504;DP=18338;EAS_AF=0.2421;AMR_AF=0.1369;AFR_AF=0.0711;EUR_AF=0.0646;SAS_AF=0.1247;AA=A|||;VT=SNP
8	143122836	rs13257943	A	G	100	PASS	AC=2794;AF=0.557907;AN=5008;NS=2504;DP=19863;EAS_AF=0.6905;AMR_AF=0.6138;AFR_AF=0.4667;EUR_AF=0.506;SAS_AF=0.5583;AA=G|||;VT=SNP
8	143122888	rs67564501	T	G	100	PASS	AC=626;AF=0.125;AN=5008;NS=2504;DP=20178;EAS_AF=0.2421;AMR_AF=0.1383;AFR_AF=0.0749;EUR_AF=0.0646;SAS_AF=0.1247;AA=T|||;VT=SNP
8	143123057	rs67842927	G	A	100	PASS	AC=782;AF=0.15615;AN=5008;NS=2504;DP=19728;EAS_AF=0.2421;AMR_AF=0.1513;AFR_AF=0.1853;EUR_AF=0.0656;SAS_AF=0.1247;AA=A|||;VT=SNP
8	143123187	rs67423471	G	A	100	PASS	AC=782;AF=0.15615;AN=5008;NS=2504;DP=20984;EAS_AF=0.2421;AMR_AF=0.1513;AFR_AF=0.1853;EUR_AF=0.0656;SAS_AF=0.1247;AA=A|||;VT=SNP
8	143123269	rs7826576	A	C	100	PASS	AC=783;AF=0.15635;AN=5008;NS=2504;DP=21068;EAS_AF=0.2421;AMR_AF=0.1527;AFR_AF=0.1853;EUR_AF=0.0656;SAS_AF=0.1247;AA=C|||;VT=SNP
8	143123520	rs7834601	T	C	100	PASS	AC=782;AF=0.15615;AN=5008;NS=2504;DP=22242;EAS_AF=0.2421;AMR_AF=0.1513;AFR_AF=0.1853;EUR_AF=0.0656;SAS_AF=0.1247;AA=C|||;VT=SNP
8	143123632	rs7844385	G	A	100	PASS	AC=625;AF=0.1248;AN=5008;NS=2504;DP=19078;EAS_AF=0.2421;AMR_AF=0.1369;AFR_AF=0.0749;EUR_AF=0.0646;SAS_AF=0.1247;AA=G|||;VT=SNP
8	143123669	rs7844494	G	A	100	PASS	AC=883;AF=0.176318;AN=5008;NS=2504;DP=19414;EAS_AF=0.3323;AMR_AF=0.1527;AFR_AF=0.1876;EUR_AF=0.0656;SAS_AF=0.1309;AA=G|||;VT=SNP
8	143123696	rs7830596	A	C	100	PASS	AC=782;AF=0.15615;AN=5008;NS=2504;DP=19696;EAS_AF=0.2421;AMR_AF=0.1513;AFR_AF=0.1853;EUR_AF=0.0656;SAS_AF=0.1247;AA=C|||;VT=SNP
8	143123731	rs7834925	T	C	100	PASS	AC=2791;AF=0.557308;AN=5008;NS=2504;DP=19432;EAS_AF=0.6905;AMR_AF=0.6138;AFR_AF=0.4652;EUR_AF=0.507;SAS_AF=0.5562;AA=C|||;VT=SNP
8	143123900	rs7835229	T	C	100	PASS	AC=779;AF=0.155551;AN=5008;NS=2504;DP=20049;EAS_AF=0.2391;AMR_AF=0.1513;AFR_AF=0.1853;EUR_AF=0.0656;SAS_AF=0.1247;AA=C|||;VT=SNP
8	143123973	rs66700815	G	A	100	PASS	AC=778;AF=0.155351;AN=5008;NS=2504;DP=20802;EAS_AF=0.2381;AMR_AF=0.1513;AFR_AF=0.1853;EUR_AF=0.0656;SAS_AF=0.1247;AA=G|||;VT=SNP
8	143124054	rs111355983	A	T	100	PASS	AC=778;AF=0.155351;AN=5008;NS=2504;DP=19756;EAS_AF=0.2381;AMR_AF=0.1484;AFR_AF=0.1868;EUR_AF=0.0656;SAS_AF=0.1247;AA=T|||;VT=SNP
8	143124127	rs67074221	T	G	100	PASS	AC=780;AF=0.155751;AN=5008;NS=2504;DP=19153;EAS_AF=0.2381;AMR_AF=0.1527;AFR_AF=0.1861;EUR_AF=0.0656;SAS_AF=0.1247;AA=G|||;VT=SNP
8	143124165	rs56146802	C	T	100	PASS	AC=779;AF=0.155551;AN=5008;NS=2504;DP=18954;EAS_AF=0.2381;AMR_AF=0.1513;AFR_AF=0.1861;EUR_AF=0.0656;SAS_AF=0.1247;AA=C|||;VT=SNP
8	143124226	rs55845440	C	A	100	PASS	AC=799;AF=0.159545;AN=5008;NS=2504;DP=18014;EAS_AF=0.2391;AMR_AF=0.1527;AFR_AF=0.1967;EUR_AF=0.0686;SAS_AF=0.1258;AA=C|||;VT=SNP
8	143124249	rs56096131	C	G	100	PASS	AC=750;AF=0.14976;AN=5008;NS=2504;DP=17946;EAS_AF=0.2361;AMR_AF=0.1513;AFR_AF=0.1619;EUR_AF=0.0686;SAS_AF=0.1268;AA=G|||;VT=SNP
8	143124251	rs55800112	G	A	100	PASS	AC=736;AF=0.146965;AN=5008;NS=2504;DP=17949;EAS_AF=0.2361;AMR_AF=0.1499;AFR_AF=0.152;EUR_AF=0.0686;SAS_AF=0.1268;AA=G|||;VT=SNP
8	143124513	rs11786676	G	A	100	PASS	AC=2987;AF=0.596446;AN=5008;NS=2504;DP=17127;EAS_AF=0.6964;AMR_AF=0.683;AFR_AF=0.4455;EUR_AF=0.6153;SAS_AF=0.6166;AA=A|||;VT=SNP
8	143125433	rs7845034	A	C	100	PASS	AC=2403;AF=0.479832;AN=5008;NS=2504;DP=20947;EAS_AF=0.4583;AMR_AF=0.5519;AFR_AF=0.3684;EUR_AF=0.5746;SAS_AF=0.5041;AA=C|||;VT=SNP
8	143126789	rs6988337	A	G	100	PASS	AC=4408;AF=0.880192;AN=5008;NS=2504;DP=18163;EAS_AF=0.7599;AMR_AF=0.8646;AFR_AF=0.916;EUR_AF=0.9394;SAS_AF=0.9059;AA=G|||;VT=SNP
8	143126865	rs6988496	A	G	100	PASS	AC=2347;AF=0.46865;AN=5008;NS=2504;DP=20213;EAS_AF=0.4583;AMR_AF=0.5519;AFR_AF=0.3313;EUR_AF=0.5785;SAS_AF=0.4928;AA=A|||;VT=SNP
8	143126970	rs6993344	T	C	100	PASS	AC=2235;AF=0.446286;AN=5008;NS=2504;DP=17005;EAS_AF=0.4583;AMR_AF=0.5432;AFR_AF=0.2511;EUR_AF=0.5785;SAS_AF=0.4928;AA=C|||;VT=SNP
8	143127183	rs10088138	T	C	100	PASS	AC=2320;AF=0.463259;AN=5008;NS=2504;DP=18982;EAS_AF=0.4653;AMR_AF=0.5576;AFR_AF=0.3011;EUR_AF=0.5795;SAS_AF=0.4939;AA=C|||;VT=SNP
8	143127524	rs10101202	G	A	100	PASS	AC=2348;AF=0.46885;AN=5008;NS=2504;DP=18092;EAS_AF=0.4593;AMR_AF=0.5476;AFR_AF=0.3275;EUR_AF=0.5855;SAS_AF=0.4939;AA=g|||;VT=SNP
8	143127702	rs10088515	A	G	100	PASS	AC=4217;AF=0.842053;AN=5008;NS=2504;DP=15368;EAS_AF=0.7817;AMR_AF=0.8617;AFR_AF=0.7375;EUR_AF=0.9523;SAS_AF=0.9182;AA=G|||;VT=SNP
8	143128053	rs11781457	A	G	100	PASS	AC=2564;AF=0.511981;AN=5008;NS=2504;DP=20025;EAS_AF=0.4831;AMR_AF=0.5303;AFR_AF=0.4871;EUR_AF=0.5527;SAS_AF=0.5204;AA=G|||;VT=SNP
8	143128363	rs11782992	T	C	100	PASS	AC=2155;AF=0.430312;AN=5008;NS=2504;DP=17866;EAS_AF=0.4692;AMR_AF=0.4885;AFR_AF=0.298;EUR_AF=0.4851;SAS_AF=0.4714;AA=C|||;VT=SNP
8	143128774	rs7843263	G	A	100	PASS	AC=1848;AF=0.36901;AN=5008;NS=2504;DP=19102;EAS_AF=0.3978;AMR_AF=0.4654;AFR_AF=0.1339;EUR_AF=0.4742;SAS_AF=0.4806;AA=G|||;VT=SNP
8	143128844	rs7833590	T	A	100	PASS	AC=2095;AF=0.418331;AN=5008;NS=2504;DP=18263;EAS_AF=0.4008;AMR_AF=0.4841;AFR_AF=0.3018;EUR_AF=0.4781;SAS_AF=0.4857;AA=A|||;VT=SNP
8	143128845	rs7833592	T	C	100	PASS	AC=2106;AF=0.420527;AN=5008;NS=2504;DP=18290;EAS_AF=0.4008;AMR_AF=0.4841;AFR_AF=0.3101;EUR_AF=0.4781;SAS_AF=0.4857;AA=C|||;VT=SNP
8	143129352	rs750521	A	G	100	PASS	AC=2059;AF=0.411142;AN=5008;NS=2504;DP=16081;EAS_AF=0.3978;AMR_AF=0.4813;AFR_AF=0.2791;EUR_AF=0.4771;SAS_AF=0.4857;AA=A|||;VT=SNP
8	143129446	rs750520	A	G	100	PASS	AC=2077;AF=0.414736;AN=5008;NS=2504;DP=18843;EAS_AF=0.3978;AMR_AF=0.4827;AFR_AF=0.292;EUR_AF=0.4771;SAS_AF=0.4857;AA=G|||;VT=SNP
8	143130579	rs4917229	T	C	100	PASS	AC=2100;AF=0.419329;AN=5008;NS=2504;DP=16117;EAS_AF=0.3968;AMR_AF=0.4827;AFR_AF=0.3086;EUR_AF=0.4791;SAS_AF=0.4857;AA=c|||;VT=SNP
8	143130734	rs62514197	T	C	100	PASS	AC=2085;AF=0.416334;AN=5008;NS=2504;DP=16976;EAS_AF=0.3968;AMR_AF=0.4827;AFR_AF=0.2965;EUR_AF=0.4791;SAS_AF=0.4867;AA=t|||;VT=SNP
8	143133412	rs10111972	A	G	100	PASS	AC=1825;AF=0.364417;AN=5008;NS=2504;DP=16205;EAS_AF=0.3948;AMR_AF=0.4597;AFR_AF=0.1339;EUR_AF=0.4632;SAS_AF=0.4755;AA=A|||;VT=SNP
8	143135982	rs10106206	C	T	100	PASS	AC=1590;AF=0.317492;AN=5008;NS=2504;DP=19893;EAS_AF=0.1815;AMR_AF=0.3156;AFR_AF=0.3684;EUR_AF=0.4115;SAS_AF=0.2935;AA=C|||;VT=SNP
8	143136114	rs7817581	G	A	100	PASS	AC=1172;AF=0.234026;AN=5008;NS=2504;DP=21414;EAS_AF=0.3502;AMR_AF=0.2017;AFR_AF=0.0121;EUR_AF=0.3111;SAS_AF=0.3579;AA=G|||;VT=SNP
8	143138194	rs6986353	T	G	100	PASS	AC=4362;AF=0.871006;AN=5008;NS=2504;DP=19969;EAS_AF=0.7956;AMR_AF=0.8271;AFR_AF=0.9168;EUR_AF=0.8956;SAS_AF=0.8926;AA=G|||;VT=SNP
8	143138709	rs10096860	C	T	100	PASS	AC=1823;AF=0.364018;AN=5008;NS=2504;DP=19611;EAS_AF=0.3919;AMR_AF=0.4597;AFR_AF=0.1422;EUR_AF=0.4642;SAS_AF=0.4642;AA=C|||;VT=SNP
8	143139552	rs7815360	C	T	100	PASS	AC=1880;AF=0.375399;AN=5008;NS=2504;DP=15534;EAS_AF=0.3929;AMR_AF=0.4683;AFR_AF=0.18;EUR_AF=0.4642;SAS_AF=0.4642;AA=T|||;VT=SNP
8	143140276	rs6985033	C	T	100	PASS	AC=1819;AF=0.363219;AN=5008;NS=2504;DP=19869;EAS_AF=0.3948;AMR_AF=0.4611;AFR_AF=0.1346;EUR_AF=0.4642;SAS_AF=0.4663;AA=C|||;VT=SNP
8	143140285	rs28493130	C	T	100	PASS	AC=2109;AF=0.421126;AN=5008;NS=2504;DP=19145;EAS_AF=0.3641;AMR_AF=0.3386;AFR_AF=0.4939;EUR_AF=0.4394;SAS_AF=0.4213;AA=C|||;VT=SNP
8	143140632	rs10090986	A	G	100	PASS	AC=2047;AF=0.408746;AN=5008;NS=2504;DP=19983;EAS_AF=0.3978;AMR_AF=0.4784;AFR_AF=0.295;EUR_AF=0.4652;SAS_AF=0.4663;AA=G|||;VT=SNP
8	143141026	rs11985865	A	G	100	PASS	AC=1877;AF=0.3748;AN=5008;NS=2504;DP=18497;EAS_AF=0.3988;AMR_AF=0.464;AFR_AF=0.1732;EUR_AF=0.4652;SAS_AF=0.4663;AA=G|||;VT=SNP
8	143141764	rs28594706	G	A	100	PASS	AC=1745;AF=0.348442;AN=5008;NS=2504;DP=18964;EAS_AF=0.3284;AMR_AF=0.4337;AFR_AF=0.2481;EUR_AF=0.3757;SAS_AF=0.4162;AA=G|||;VT=SNP
8	143141849	rs62514203	C	A	100	PASS	AC=1813;AF=0.362021;AN=5008;NS=2504;DP=17792;EAS_AF=0.3065;AMR_AF=0.464;AFR_AF=0.2451;EUR_AF=0.4384;SAS_AF=0.4264;AA=C|||;VT=SNP
8	143141868	rs62514204	C	T	100	PASS	AC=1741;AF=0.347644;AN=5008;NS=2504;DP=17236;EAS_AF=0.3065;AMR_AF=0.4424;AFR_AF=0.2247;EUR_AF=0.4304;SAS_AF=0.4039;AA=C|||;VT=SNP
8	143141967	rs62514205	A	G	100	PASS	AC=2174;AF=0.434105;AN=5008;NS=2504;DP=19638;EAS_AF=0.4345;AMR_AF=0.5014;AFR_AF=0.3389;EUR_AF=0.496;SAS_AF=0.4509;AA=G|||;VT=SNP
8	143142027	rs62514206	C	A	100	PASS	AC=1863;AF=0.372005;AN=5008;NS=2504;DP=20872;EAS_AF=0.4266;AMR_AF=0.451;AFR_AF=0.1823;EUR_AF=0.4573;SAS_AF=0.4284;AA=C|||;VT=SNP
8	143142069	rs12675852	A	G	100	PASS	AC=2473;AF=0.49381;AN=5008;NS=2504;DP=21005;EAS_AF=0.4345;AMR_AF=0.3545;AFR_AF=0.6203;EUR_AF=0.4682;SAS_AF=0.5092;AA=G|||;VT=SNP
8	143142365	rs6583571	C	T	100	PASS	AC=1775;AF=0.354433;AN=5008;NS=2504;DP=17308;EAS_AF=0.3105;AMR_AF=0.4251;AFR_AF=0.2428;EUR_AF=0.4592;SAS_AF=0.3926;AA=c|||;VT=SNP
8	143142634	rs4415353	C	T	100	PASS	AC=2464;AF=0.492013;AN=5008;NS=2504;DP=19780;EAS_AF=0.505;AMR_AF=0.4467;AFR_AF=0.6263;EUR_AF=0.4195;SAS_AF=0.4039;AA=C|||;VT=SNP
8	143142710	rs4645594	A	C	100	PASS	AC=4590;AF=0.916534;AN=5008;NS=2504;DP=18835;EAS_AF=0.8482;AMR_AF=0.9467;AFR_AF=0.9614;EUR_AF=0.9433;SAS_AF=0.8773;AA=C|||;VT=SNP
8	143142993	rs7841750	T	C	100	PASS	AC=4598;AF=0.918131;AN=5008;NS=2504;DP=20298;EAS_AF=0.8522;AMR_AF=0.9467;AFR_AF=0.9667;EUR_AF=0.9433;SAS_AF=0.8742;AA=C|||;VT=SNP
8	143143172	rs12334532	A	G	100	PASS	AC=4592;AF=0.916933;AN=5008;NS=2504;DP=17112;EAS_AF=0.8532;AMR_AF=0.9496;AFR_AF=0.9516;EUR_AF=0.9503;SAS_AF=0.8783;AA=G|||;VT=SNP
8	143143641	rs10105961	T	C	100	PASS	AC=557;AF=0.111222;AN=5008;NS=2504;DP=20214;EAS_AF=0.0317;AMR_AF=0.1974;AFR_AF=0.2337;EUR_AF=0.0119;SAS_AF=0.0685;AA=C|||;VT=SNP
8	143143644	rs10087584	G	A	100	PASS	AC=398;AF=0.0794728;AN=5008;NS=2504;DP=20147;EAS_AF=0.0317;AMR_AF=0.1758;AFR_AF=0.1256;EUR_AF=0.0109;SAS_AF=0.0685;AA=G|||;VT=SNP
8	143144212	rs4917305	T	G	100	PASS	AC=4618;AF=0.922125;AN=5008;NS=2504;DP=15659;EAS_AF=0.8552;AMR_AF=0.9481;AFR_AF=0.9516;EUR_AF=0.9503;SAS_AF=0.9039;AA=G|||;VT=SNP
8	143144639	rs72683382	A	C	100	PASS	AC=494;AF=0.0986422;AN=5008;NS=2504;DP=17301;EAS_AF=0.0327;AMR_AF=0.1974;AFR_AF=0.1846;EUR_AF=0.0119;SAS_AF=0.0695;AA=C|||;VT=SNP
8	143145011	rs1038850	A	G	100	PASS	AC=4615;AF=0.921526;AN=5008;NS=2504;DP=18879;EAS_AF=0.8522;AMR_AF=0.9496;AFR_AF=0.9697;EUR_AF=0.9503;SAS_AF=0.8783;AA=a|||;VT=SNP
8	143145195	rs12334425	C	T	100	PASS	AC=447;AF=0.0892572;AN=5008;NS=2504;DP=16824;EAS_AF=0.0327;AMR_AF=0.183;AFR_AF=0.1415;EUR_AF=0.0258;SAS_AF=0.0757;AA=C|||;VT=SNP
8	143145219	rs7814978	C	T	100	PASS	AC=2687;AF=0.536542;AN=5008;NS=2504;DP=16893;EAS_AF=0.6746;AMR_AF=0.6484;AFR_AF=0.3147;EUR_AF=0.5795;SAS_AF=0.5706;AA=T|||;VT=SNP
8	143145456	rs12334799	T	G	100	PASS	AC=340;AF=0.0678914;AN=5008;NS=2504;DP=22140;EAS_AF=0.0327;AMR_AF=0.1772;AFR_AF=0.0794;EUR_AF=0.0109;SAS_AF=0.0695;AA=T|||;VT=SNP
8	143145465	rs7010485	G	T	100	PASS	AC=4177;AF=0.834065;AN=5008;NS=2504;DP=22349;EAS_AF=0.8185;AMR_AF=0.7709;AFR_AF=0.8177;EUR_AF=0.9394;SAS_AF=0.8088;AA=T|||;VT=SNP
8	143145518	rs6999830	T	C	100	PASS	AC=4542;AF=0.906949;AN=5008;NS=2504;DP=21599;EAS_AF=0.8512;AMR_AF=0.9467;AFR_AF=0.9168;EUR_AF=0.9503;SAS_AF=0.8783;AA=C|||;VT=SNP
8	143145547	rs12334475	C	T	100	PASS	AC=481;AF=0.0960463;AN=5008;NS=2504;DP=21010;EAS_AF=0.0327;AMR_AF=0.1945;AFR_AF=0.1762;EUR_AF=0.0119;SAS_AF=0.0695;AA=C|||;VT=SNP
8	143145623	rs12334479	C	T	100	PASS	AC=482;AF=0.096246;AN=5008;NS=2504;DP=19221;EAS_AF=0.0327;AMR_AF=0.1945;AFR_AF=0.1762;EUR_AF=0.0119;SAS_AF=0.0706;AA=C|||;VT=SNP
8	143145631	rs12334480	C	T	100	PASS	AC=332;AF=0.0662939;AN=5008;NS=2504;DP=19176;EAS_AF=0.0327;AMR_AF=0.1758;AFR_AF=0.0741;EUR_AF=0.0109;SAS_AF=0.0695;AA=C|||;VT=SNP
8	143145757	rs35138130	G	A	100	PASS	AC=2185;AF=0.436302;AN=5008;NS=2504;DP=22261;EAS_AF=0.2093;AMR_AF=0.4813;AFR_AF=0.6702;EUR_AF=0.3827;SAS_AF=0.3773;AA=A|||;VT=SNP
8	143145768	rs35519719	G	A	100	PASS	AC=1703;AF=0.340056;AN=5008;NS=2504;DP=22369;EAS_AF=0.1766;AMR_AF=0.2867;AFR_AF=0.4939;EUR_AF=0.3698;SAS_AF=0.3078;AA=g|||;VT=SNP
8	143145799	rs72683386	G	A	100	PASS	AC=337;AF=0.0672923;AN=5008;NS=2504;DP=22465;EAS_AF=0.0327;AMR_AF=0.1758;AFR_AF=0.0741;EUR_AF=0.0149;SAS_AF=0.0706;AA=G|||;VT=SNP
8	143145804	rs35676192	G	A	100	PASS	AC=1917;AF=0.382788;AN=5008;NS=2504;DP=22434;EAS_AF=0.1766;AMR_AF=0.3069;AFR_AF=0.6452;EUR_AF=0.3698;SAS_AF=0.3078;AA=G|||;VT=SNP
8	143145887	rs72683387	G	A	100	PASS	AC=337;AF=0.0672923;AN=5008;NS=2504;DP=21298;EAS_AF=0.0337;AMR_AF=0.1758;AFR_AF=0.0772;EUR_AF=0.0109;SAS_AF=0.0695;AA=G|||;VT=SNP
8	143145910	rs35436917	A	G	100	PASS	AC=2237;AF=0.446685;AN=5008;NS=2504;DP=20269;EAS_AF=0.2093;AMR_AF=0.4827;AFR_AF=0.7088;EUR_AF=0.3817;SAS_AF=0.3783;AA=G|||;VT=SNP
8	143146001	rs35930412	T	A	100	PASS	AC=2184;AF=0.436102;AN=5008;NS=2504;DP=18583;EAS_AF=0.2093;AMR_AF=0.4813;AFR_AF=0.6702;EUR_AF=0.3817;SAS_AF=0.3773;AA=T|||;VT=SNP
8	143146150	rs34510203	C	T	100	PASS	AC=2128;AF=0.42492;AN=5008;NS=2504;DP=20072;EAS_AF=0.2103;AMR_AF=0.4712;AFR_AF=0.6339;EUR_AF=0.3807;SAS_AF=0.3763;AA=C|||;VT=SNP
8	143146214	rs36042959	C	T	100	PASS	AC=2140;AF=0.427316;AN=5008;NS=2504;DP=19059;EAS_AF=0.2202;AMR_AF=0.4712;AFR_AF=0.6339;EUR_AF=0.3807;SAS_AF=0.3783;AA=c|||;VT=SNP
8	143146312	rs34867078	T	G	100	PASS	AC=2030;AF=0.405351;AN=5008;NS=2504;DP=18068;EAS_AF=0.2103;AMR_AF=0.4683;AFR_AF=0.5643;EUR_AF=0.3767;SAS_AF=0.3763;AA=G|||;VT=SNP
8	143146354	rs34707678	G	A	100	PASS	AC=1957;AF=0.390775;AN=5008;NS=2504;DP=17649;EAS_AF=0.2093;AMR_AF=0.4582;AFR_AF=0.5166;EUR_AF=0.3748;SAS_AF=0.3763;AA=A|||;VT=SNP
8	143146402	rs35552777	A	G	100	PASS	AC=2015;AF=0.402356;AN=5008;NS=2504;DP=17039;EAS_AF=0.2093;AMR_AF=0.4654;AFR_AF=0.5545;EUR_AF=0.3777;SAS_AF=0.3763;AA=A|||;VT=SNP
8	143146412	rs34403780	T	G	100	PASS	AC=2015;AF=0.402356;AN=5008;NS=2504;DP=16727;EAS_AF=0.2093;AMR_AF=0.4654;AFR_AF=0.5545;EUR_AF=0.3777;SAS_AF=0.3763;AA=G|||;VT=SNP
8	143146624	rs13252767	C	T	100	PASS	AC=1915;AF=0.382388;AN=5008;NS=2504;DP=16547;EAS_AF=0.2054;AMR_AF=0.4669;AFR_AF=0.5514;EUR_AF=0.3728;SAS_AF=0.2863;AA=C|||;VT=SNP
8	143146664	rs13250640	G	A	100	PASS	AC=1867;AF=0.372804;AN=5008;NS=2504;DP=17169;EAS_AF=0.2133;AMR_AF=0.464;AFR_AF=0.4985;EUR_AF=0.3767;SAS_AF=0.2986;AA=a|||;VT=SNP
8	143146857	rs34223520	A	G	100	PASS	AC=2014;AF=0.402157;AN=5008;NS=2504;DP=16467;EAS_AF=0.1548;AMR_AF=0.4654;AFR_AF=0.5885;EUR_AF=0.3827;SAS_AF=0.3804;AA=A|||;VT=SNP
8	143146900	rs4415352	G	T	100	PASS	AC=2012;AF=0.401757;AN=5008;NS=2504;DP=15693;EAS_AF=0.1548;AMR_AF=0.4654;AFR_AF=0.5877;EUR_AF=0.3817;SAS_AF=0.3804;AA=G|||;VT=SNP
8	143146911	rs4548216	T	C	100	PASS	AC=2006;AF=0.400559;AN=5008;NS=2504;DP=15478;EAS_AF=0.1548;AMR_AF=0.4625;AFR_AF=0.5885;EUR_AF=0.3767;SAS_AF=0.3804;AA=T|||;VT=SNP
8	143146978	rs4416858	A	G	100	PASS	AC=2231;AF=0.445487;AN=5008;NS=2504;DP=14295;EAS_AF=0.1558;AMR_AF=0.4726;AFR_AF=0.7466;EUR_AF=0.3817;SAS_AF=0.3834;AA=G|||;VT=SNP
8	143147535	rs7814958	G	A	100	PASS	AC=2089;AF=0.417133;AN=5008;NS=2504;DP=17285;EAS_AF=0.1637;AMR_AF=0.4697;AFR_AF=0.618;EUR_AF=0.3817;SAS_AF=0.4059;AA=G|||;VT=SNP
8	143147611	rs7828766	C	T	100	PASS	AC=2093;AF=0.417931;AN=5008;NS=2504;DP=16809;EAS_AF=0.1647;AMR_AF=0.4712;AFR_AF=0.6195;EUR_AF=0.3827;SAS_AF=0.4049;AA=C|||;VT=SNP
8	143147618	rs7835599	A	G	100	PASS	AC=2159;AF=0.43111;AN=5008;NS=2504;DP=16621;EAS_AF=0.1319;AMR_AF=0.4697;AFR_AF=0.7617;EUR_AF=0.3728;SAS_AF=0.3252;AA=G|||;VT=SNP
8	143147633	rs7815097	G	A	100	PASS	AC=2092;AF=0.417732;AN=5008;NS=2504;DP=16318;EAS_AF=0.1647;AMR_AF=0.4697;AFR_AF=0.6195;EUR_AF=0.3827;SAS_AF=0.4049;AA=g|||;VT=SNP
8	143147708	rs6583572	T	C	100	PASS	AC=1706;AF=0.340655;AN=5008;NS=2504;DP=17009;EAS_AF=0.1329;AMR_AF=0.438;AFR_AF=0.4334;EUR_AF=0.3738;SAS_AF=0.3262;AA=T|||;VT=SNP
8	143147729	rs7839901	T	A	100	PASS	AC=1706;AF=0.340655;AN=5008;NS=2504;DP=17407;EAS_AF=0.1329;AMR_AF=0.438;AFR_AF=0.4334;EUR_AF=0.3738;SAS_AF=0.3262;AA=T|||;VT=SNP
8	143147749	rs6583573	A	T	100	PASS	AC=2097;AF=0.41873;AN=5008;NS=2504;DP=18045;EAS_AF=0.1657;AMR_AF=0.4726;AFR_AF=0.6195;EUR_AF=0.3837;SAS_AF=0.4059;AA=A|||;VT=SNP
8	143147772	rs6583574	T	C	100	PASS	AC=2098;AF=0.41893;AN=5008;NS=2504;DP=18256;EAS_AF=0.1657;AMR_AF=0.4726;AFR_AF=0.6195;EUR_AF=0.3847;SAS_AF=0.4059;AA=C|||;VT=SNP
8	143148013	rs6583575	A	G	100	PASS	AC=2097;AF=0.41873;AN=5008;NS=2504;DP=18025;EAS_AF=0.1657;AMR_AF=0.4712;AFR_AF=0.6195;EUR_AF=0.3847;SAS_AF=0.4059;AA=G|||;VT=SNP
8	143148020	rs6583576	A	C	100	PASS	AC=2097;AF=0.41873;AN=5008;NS=2504;DP=17965;EAS_AF=0.1657;AMR_AF=0.4712;AFR_AF=0.6195;EUR_AF=0.3847;SAS_AF=0.4059;AA=C|||;VT=SNP
8	143148091	rs6583577	A	C	100	PASS	AC=2096;AF=0.41853;AN=5008;NS=2504;DP=17412;EAS_AF=0.1657;AMR_AF=0.4712;AFR_AF=0.6195;EUR_AF=0.3837;SAS_AF=0.4059;AA=C|||;VT=SNP
8	143148167	rs6583578	G	A	100	PASS	AC=2283;AF=0.455871;AN=5008;NS=2504;DP=19451;EAS_AF=0.1657;AMR_AF=0.4784;AFR_AF=0.7572;EUR_AF=0.3837;SAS_AF=0.4059;AA=A|||;VT=SNP
8	143148182	rs6583579	C	T	100	PASS	AC=2095;AF=0.418331;AN=5008;NS=2504;DP=20082;EAS_AF=0.1647;AMR_AF=0.4712;AFR_AF=0.6195;EUR_AF=0.3837;SAS_AF=0.4059;AA=C|||;VT=SNP
8	143148195	rs56315363	A	G	100	PASS	AC=83;AF=0.0165735;AN=5008;NS=2504;DP=20303;EAS_AF=0.002;AMR_AF=0.0375;AFR_AF=0.0008;EUR_AF=0.0398;SAS_AF=0.0143;AA=A|||;VT=SNP
8	143148417	rs7007347	A	G	100	PASS	AC=2145;AF=0.428315;AN=5008;NS=2504;DP=18564;EAS_AF=0.6875;AMR_AF=0.464;AFR_AF=0.0522;EUR_AF=0.5666;SAS_AF=0.502;AA=A|||;VT=SNP
8	143148811	rs7004209	C	G	100	PASS	AC=2168;AF=0.432907;AN=5008;NS=2504;DP=21022;EAS_AF=0.1647;AMR_AF=0.4741;AFR_AF=0.674;EUR_AF=0.3837;SAS_AF=0.4049;AA=C|||;VT=SNP
8	143148869	rs7004344	C	T	100	PASS	AC=2163;AF=0.431909;AN=5008;NS=2504;DP=22394;EAS_AF=0.1647;AMR_AF=0.4755;AFR_AF=0.6694;EUR_AF=0.3837;SAS_AF=0.4049;AA=C|||;VT=SNP
8	143148969	rs7004517	C	T	100	PASS	AC=2162;AF=0.431709;AN=5008;NS=2504;DP=22141;EAS_AF=0.1647;AMR_AF=0.4741;AFR_AF=0.6694;EUR_AF=0.3837;SAS_AF=0.4049;AA=C|||;VT=SNP
8	143149003	rs7012025	A	G	100	PASS	AC=2162;AF=0.431709;AN=5008;NS=2504;DP=21078;EAS_AF=0.1647;AMR_AF=0.4741;AFR_AF=0.6694;EUR_AF=0.3837;SAS_AF=0.4049;AA=G|||;VT=SNP
8	143149473	rs6993975	G	A	100	PASS	AC=2103;AF=0.419928;AN=5008;NS=2504;DP=14489;EAS_AF=0.1647;AMR_AF=0.4741;AFR_AF=0.6241;EUR_AF=0.3837;SAS_AF=0.4059;AA=G|||;VT=SNP
8	143149492	rs6993985	G	C	100	PASS	AC=2103;AF=0.419928;AN=5008;NS=2504;DP=13999;EAS_AF=0.1647;AMR_AF=0.4741;AFR_AF=0.6241;EUR_AF=0.3837;SAS_AF=0.4059;AA=G|||;VT=SNP
8	143149563	rs7838418	C	T	100	PASS	AC=2121;AF=0.423522;AN=5008;NS=2504;DP=16356;EAS_AF=0.6865;AMR_AF=0.464;AFR_AF=0.0514;EUR_AF=0.5656;SAS_AF=0.4806;AA=C|||;VT=SNP
8	143149975	rs10100137	C	A	100	PASS	AC=219;AF=0.04373;AN=5008;NS=2504;DP=18355;EAS_AF=0.0327;AMR_AF=0.0144;AFR_AF=0.0666;EUR_AF=0.0099;SAS_AF=0.0798;AA=C|||;VT=SNP
8	143150261	rs13264715	T	C	100	PASS	AC=2208;AF=0.440895;AN=5008;NS=2504;DP=16796;EAS_AF=0.1647;AMR_AF=0.4755;AFR_AF=0.7035;EUR_AF=0.3837;SAS_AF=0.4049;AA=C|||;VT=SNP
8	143150346	rs11785036	C	G	100	PASS	AC=4352;AF=0.86901;AN=5008;NS=2504;DP=19107;EAS_AF=0.8542;AMR_AF=0.938;AFR_AF=0.7549;EUR_AF=0.9493;SAS_AF=0.907;AA=c|||;VT=SNP
8	143150350	rs11785037	C	T	100	PASS	AC=3943;AF=0.78734;AN=5008;NS=2504;DP=19275;EAS_AF=0.8214;AMR_AF=0.9121;AFR_AF=0.5507;EUR_AF=0.9394;SAS_AF=0.8272;AA=C|||;VT=SNP
8	143150536	rs11785097	C	T	100	PASS	AC=2216;AF=0.442492;AN=5008;NS=2504;DP=19503;EAS_AF=0.6895;AMR_AF=0.4611;AFR_AF=0.1233;EUR_AF=0.5656;SAS_AF=0.4796;AA=T|||;VT=SNP
8	143150822	rs146152305	A	G	100	PASS	AC=219;AF=0.04373;AN=5008;NS=2504;DP=16533;EAS_AF=0.0327;AMR_AF=0.0144;AFR_AF=0.0666;EUR_AF=0.0099;SAS_AF=0.0798;AA=A|||;VT=SNP
8	143151851	rs72683393	G	A	100	PASS	AC=220;AF=0.0439297;AN=5008;NS=2504;DP=18922;EAS_AF=0.0337;AMR_AF=0.0144;AFR_AF=0.0666;EUR_AF=0.0099;SAS_AF=0.0798;AA=G|||;VT=SNP
8	143151918	rs4917231	T	C	100	PASS	AC=2366;AF=0.472444;AN=5008;NS=2504;DP=15565;EAS_AF=0.6925;AMR_AF=0.4726;AFR_AF=0.2095;EUR_AF=0.5666;SAS_AF=0.5041;AA=C|||;VT=SNP
8	143151922	rs116263378	G	C	100	PASS	AC=218;AF=0.0435304;AN=5008;NS=2504;DP=15509;EAS_AF=0.0337;AMR_AF=0.0144;AFR_AF=0.0666;EUR_AF=0.0089;SAS_AF=0.0787;AA=G|||;VT=SNP
8	143152152	rs4917232	A	C	100	PASS	AC=2369;AF=0.473043;AN=5008;NS=2504;DP=19100;EAS_AF=0.6935;AMR_AF=0.4726;AFR_AF=0.211;EUR_AF=0.5656;SAS_AF=0.5051;AA=A|||;VT=SNP
8	143152223	rs6995120	T	C	100	PASS	AC=2356;AF=0.470447;AN=5008;NS=2504;DP=17969;EAS_AF=0.6944;AMR_AF=0.4726;AFR_AF=0.211;EUR_AF=0.5656;SAS_AF=0.4908;AA=C|||;VT=SNP
8	143152244	rs6995130	T	A	100	PASS	AC=2374;AF=0.474042;AN=5008;NS=2504;DP=17396;EAS_AF=0.6925;AMR_AF=0.4697;AFR_AF=0.2428;EUR_AF=0.5517;SAS_AF=0.4847;AA=A|||;VT=SNP
8	143152970	rs7830328	T	A	100	PASS	AC=534;AF=0.106629;AN=5008;NS=2504;DP=16875;EAS_AF=0.0337;AMR_AF=0.0605;AFR_AF=0.2224;EUR_AF=0.0716;SAS_AF=0.0941;AA=A|||;VT=SNP
8	143153306	rs35062801	C	T	100	PASS	AC=2951;AF=0.589257;AN=5008;NS=2504;DP=15317;EAS_AF=0.7371;AMR_AF=0.5173;AFR_AF=0.5234;EUR_AF=0.5895;SAS_AF=0.5767;AA=T|||;VT=SNP
8	143153338	rs6995940	A	G	100	PASS	AC=4315;AF=0.861621;AN=5008;NS=2504;DP=14834;EAS_AF=0.7956;AMR_AF=0.8963;AFR_AF=0.9213;EUR_AF=0.8638;SAS_AF=0.8221;AA=G|||;VT=SNP
8	143153630	rs112908912	A	T	100	PASS	AC=401;AF=0.0800719;AN=5008;NS=2504;DP=13462;EAS_AF=0.0327;AMR_AF=0.0317;AFR_AF=0.1967;EUR_AF=0.0089;SAS_AF=0.0787;AA=a|||;VT=SNP
8	143154256	rs1580643	C	A	100	PASS	AC=400;AF=0.0798722;AN=5008;NS=2504;DP=20655;EAS_AF=0.0327;AMR_AF=0.0288;AFR_AF=0.1974;EUR_AF=0.0089;SAS_AF=0.0787;AA=A|||;VT=SNP
8	143154754	rs11775269	C	T	100	PASS	AC=2124;AF=0.424121;AN=5008;NS=2504;DP=18594;EAS_AF=0.6984;AMR_AF=0.4553;AFR_AF=0.0507;EUR_AF=0.5696;SAS_AF=0.4744;AA=C|||;VT=SNP
8	143154797	rs60899365	G	A	100	PASS	AC=447;AF=0.0892572;AN=5008;NS=2504;DP=18738;EAS_AF=0.0337;AMR_AF=0.0303;AFR_AF=0.2307;EUR_AF=0.0089;SAS_AF=0.0798;AA=G|||;VT=SNP
8	143155148	rs1976214	G	A	100	PASS	AC=3031;AF=0.605232;AN=5008;NS=2504;DP=19476;EAS_AF=0.7321;AMR_AF=0.6772;AFR_AF=0.525;EUR_AF=0.5845;SAS_AF=0.5532;AA=A|||;VT=SNP
8	143155931	rs4917306	C	A	100	PASS	AC=2309;AF=0.461062;AN=5008;NS=2504;DP=22225;EAS_AF=0.6389;AMR_AF=0.4568;AFR_AF=0.236;EUR_AF=0.5696;SAS_AF=0.4734;AA=A|||;VT=SNP
8	143155985	rs4917307	A	G	100	PASS	AC=2950;AF=0.589058;AN=5008;NS=2504;DP=19534;EAS_AF=0.7321;AMR_AF=0.67;AFR_AF=0.4682;EUR_AF=0.5835;SAS_AF=0.5532;AA=G|||;VT=SNP
8	143156060	rs10095194	G	A	100	PASS	AC=235;AF=0.0469249;AN=5008;NS=2504;DP=17222;EAS_AF=0.0327;AMR_AF=0.0173;AFR_AF=0.0772;EUR_AF=0.0089;SAS_AF=0.0808;AA=A|||;VT=SNP
8	143156081	rs4917308	A	G	100	PASS	AC=2511;AF=0.501398;AN=5008;NS=2504;DP=17056;EAS_AF=0.6994;AMR_AF=0.6398;AFR_AF=0.2428;EUR_AF=0.5736;SAS_AF=0.4744;AA=G|||;VT=SNP
8	143156278	rs4917309	T	C	100	PASS	AC=2512;AF=0.501597;AN=5008;NS=2504;DP=21735;EAS_AF=0.6994;AMR_AF=0.6398;AFR_AF=0.2428;EUR_AF=0.5746;SAS_AF=0.4744;AA=C|||;VT=SNP
8	143156279	rs11167119	A	C	100	PASS	AC=1166;AF=0.232827;AN=5008;NS=2504;DP=21816;EAS_AF=0.0565;AMR_AF=0.2032;AFR_AF=0.3472;EUR_AF=0.2724;SAS_AF=0.2403;AA=A|||;VT=SNP
8	143156402	rs10095654	T	C	100	PASS	AC=2512;AF=0.501597;AN=5008;NS=2504;DP=17896;EAS_AF=0.6994;AMR_AF=0.6398;AFR_AF=0.2428;EUR_AF=0.5746;SAS_AF=0.4744;AA=t|||;VT=SNP
8	143156531	rs4244246	C	T	100	PASS	AC=2600;AF=0.519169;AN=5008;NS=2504;DP=18364;EAS_AF=0.6994;AMR_AF=0.6441;AFR_AF=0.3071;EUR_AF=0.5746;SAS_AF=0.4744;AA=C|||;VT=SNP
8	143156532	rs4244247	A	G	100	PASS	AC=2601;AF=0.519369;AN=5008;NS=2504;DP=18399;EAS_AF=0.6994;AMR_AF=0.6441;AFR_AF=0.3079;EUR_AF=0.5746;SAS_AF=0.4744;AA=A|||;VT=SNP
8	143156577	rs4244248	A	G	100	PASS	AC=2616;AF=0.522364;AN=5008;NS=2504;DP=19367;EAS_AF=0.6994;AMR_AF=0.6441;AFR_AF=0.3086;EUR_AF=0.5746;SAS_AF=0.4888;AA=A|||;VT=SNP
8	143157090	rs2315958	G	A	100	PASS	AC=2511;AF=0.501398;AN=5008;NS=2504;DP=16216;EAS_AF=0.7024;AMR_AF=0.6441;AFR_AF=0.2398;EUR_AF=0.5726;SAS_AF=0.4734;AA=A|||;VT=SNP
8	143157153	rs1316892	G	C	100	PASS	AC=2252;AF=0.449681;AN=5008;NS=2504;DP=13402;EAS_AF=0.6994;AMR_AF=0.6268;AFR_AF=0.0537;EUR_AF=0.5726;SAS_AF=0.4755;AA=G|||;VT=SNP
8	143157356	rs2131222	C	T	100	PASS	AC=335;AF=0.066893;AN=5008;NS=2504;DP=17688;EAS_AF=0.0278;AMR_AF=0.0231;AFR_AF=0.1558;EUR_AF=0.0089;SAS_AF=0.0777;AA=T|||;VT=SNP
8	143157397	rs1316891	C	T	100	PASS	AC=323;AF=0.0644968;AN=5008;NS=2504;DP=19512;EAS_AF=0.0278;AMR_AF=0.0173;AFR_AF=0.146;EUR_AF=0.0129;SAS_AF=0.0787;AA=T|||;VT=SNP
8	143157938	rs4917235	T	G	100	PASS	AC=2179;AF=0.435104;AN=5008;NS=2504;DP=17673;EAS_AF=0.6974;AMR_AF=0.4597;AFR_AF=0.0877;EUR_AF=0.5676;SAS_AF=0.4806;AA=T|||;VT=SNP
8	143158343	rs10113104	G	A	100	PASS	AC=361;AF=0.0720847;AN=5008;NS=2504;DP=16253;EAS_AF=0.0288;AMR_AF=0.0173;AFR_AF=0.1755;EUR_AF=0.008;SAS_AF=0.0818;AA=G|||;VT=SNP
8	143158371	rs4917311	T	C	100	PASS	AC=2751;AF=0.549321;AN=5008;NS=2504;DP=16378;EAS_AF=0.7321;AMR_AF=0.4914;AFR_AF=0.4054;EUR_AF=0.5765;SAS_AF=0.5685;AA=C|||;VT=SNP
8	143158487	rs4917312	A	G	100	PASS	AC=2570;AF=0.513179;AN=5008;NS=2504;DP=18303;EAS_AF=0.7302;AMR_AF=0.4827;AFR_AF=0.2746;EUR_AF=0.5765;SAS_AF=0.5685;AA=G|||;VT=SNP
8	143158496	rs28526252	G	T	100	PASS	AC=362;AF=0.0722843;AN=5008;NS=2504;DP=18677;EAS_AF=0.0288;AMR_AF=0.0173;AFR_AF=0.1762;EUR_AF=0.008;SAS_AF=0.0818;AA=G|||;VT=SNP
8	143160140	rs10090087	G	A	100	PASS	AC=2499;AF=0.499002;AN=5008;NS=2504;DP=20434;EAS_AF=0.7262;AMR_AF=0.4784;AFR_AF=0.2307;EUR_AF=0.5765;SAS_AF=0.5624;AA=G|||;VT=SNP
8	143160206	rs36047641	C	T	100	PASS	AC=2138;AF=0.426917;AN=5008;NS=2504;DP=20110;EAS_AF=0.6974;AMR_AF=0.4611;AFR_AF=0.0552;EUR_AF=0.5686;SAS_AF=0.4806;AA=C|||;VT=SNP
8	143160284	rs9324575	G	A	100	PASS	AC=2498;AF=0.498802;AN=5008;NS=2504;DP=18700;EAS_AF=0.7252;AMR_AF=0.4784;AFR_AF=0.2307;EUR_AF=0.5765;SAS_AF=0.5624;AA=G|||;VT=SNP
8	143160396	rs9324576	T	C	100	PASS	AC=2902;AF=0.579473;AN=5008;NS=2504;DP=15069;EAS_AF=0.7302;AMR_AF=0.4986;AFR_AF=0.5174;EUR_AF=0.5775;SAS_AF=0.5675;AA=C|||;VT=SNP
8	143161484	rs6992003	G	A	100	PASS	AC=2605;AF=0.520168;AN=5008;NS=2504;DP=20364;EAS_AF=0.7252;AMR_AF=0.4841;AFR_AF=0.3086;EUR_AF=0.5765;SAS_AF=0.5624;AA=g|||;VT=SNP
8	143161744	rs10098391	C	G	100	PASS	AC=377;AF=0.0752796;AN=5008;NS=2504;DP=16958;EAS_AF=0.0288;AMR_AF=0.0216;AFR_AF=0.1762;EUR_AF=0.008;SAS_AF=0.0941;AA=C|||;VT=SNP
8	143162048	rs6583581	T	A	100	PASS	AC=2119;AF=0.423123;AN=5008;NS=2504;DP=18181;EAS_AF=0.2728;AMR_AF=0.4856;AFR_AF=0.4932;EUR_AF=0.3936;SAS_AF=0.4693;AA=T|||;VT=SNP
8	143162308	rs7824033	G	A	100	PASS	AC=2009;AF=0.401158;AN=5008;NS=2504;DP=20652;EAS_AF=0.6796;AMR_AF=0.5375;AFR_AF=0.0446;EUR_AF=0.4861;SAS_AF=0.4121;AA=G|||;VT=SNP
8	143162402	rs11777775	C	T	100	PASS	AC=1436;AF=0.286741;AN=5008;NS=2504;DP=17984;EAS_AF=0.1637;AMR_AF=0.2752;AFR_AF=0.4062;EUR_AF=0.2823;SAS_AF=0.2648;AA=C|||;VT=SNP
8	143162558	rs67701591	C	T	100	PASS	AC=500;AF=0.0998403;AN=5008;NS=2504;DP=21056;EAS_AF=0.1161;AMR_AF=0.0331;AFR_AF=0.1861;EUR_AF=0.0328;SAS_AF=0.0828;AA=c|||;VT=SNP
8	143164976	rs10464984	G	A	100	PASS	AC=2301;AF=0.459465;AN=5008;NS=2504;DP=14980;EAS_AF=0.8482;AMR_AF=0.6153;AFR_AF=0.0477;EUR_AF=0.4543;SAS_AF=0.5102;AA=G|||;VT=SNP
8	143178524	rs117194047	C	T	100	PASS	AC=134;AF=0.0267572;AN=5008;NS=2504;DP=17418;EAS_AF=0.0069;AMR_AF=0.0173;AFR_AF=0.003;EUR_AF=0.0338;SAS_AF=0.0787;AA=C|||;VT=SNP
8	143179986	rs3968640	T	C	100	PASS	AC=3698;AF=0.738419;AN=5008;NS=2504;DP=17499;EAS_AF=0.6984;AMR_AF=0.7161;AFR_AF=0.8222;EUR_AF=0.7654;SAS_AF=0.6544;AA=C|||;VT=SNP
8	143182515	rs7386204	G	A	100	PASS	AC=2623;AF=0.523762;AN=5008;NS=2504;DP=19452;EAS_AF=0.6875;AMR_AF=0.5778;AFR_AF=0.2769;EUR_AF=0.5954;SAS_AF=0.5767;AA=G|||;VT=SNP
8	143183078	rs34743069	G	A	100	PASS	AC=1439;AF=0.28734;AN=5008;NS=2504;DP=18445;EAS_AF=0.6349;AMR_AF=0.379;AFR_AF=0.0242;EUR_AF=0.2336;SAS_AF=0.2751;AA=g|||;VT=SNP
8	143183371	rs12678560	G	A	100	PASS	AC=2564;AF=0.511981;AN=5008;NS=2504;DP=21758;EAS_AF=0.6855;AMR_AF=0.5706;AFR_AF=0.2383;EUR_AF=0.5944;SAS_AF=0.5767;AA=-|||;VT=SNP
8	143184400	rs7845878	T	C	100	PASS	AC=3414;AF=0.681709;AN=5008;NS=2504;DP=16579;EAS_AF=0.6954;AMR_AF=0.7147;AFR_AF=0.6082;EUR_AF=0.7386;SAS_AF=0.6851;AA=T|||;VT=SNP
8	143184571	rs7819659	A	G	100	PASS	AC=3517;AF=0.702276;AN=5008;NS=2504;DP=20851;EAS_AF=0.6954;AMR_AF=0.7176;AFR_AF=0.671;EUR_AF=0.7336;SAS_AF=0.7086;AA=G|||;VT=SNP
8	143184790	rs12677839	T	C	100	PASS	AC=3372;AF=0.673323;AN=5008;NS=2504;DP=19250;EAS_AF=0.7044;AMR_AF=0.719;AFR_AF=0.5825;EUR_AF=0.7505;SAS_AF=0.6524;AA=C|||;VT=SNP
8	143185087	rs12541998	C	T	100	PASS	AC=1485;AF=0.296526;AN=5008;NS=2504;DP=15308;EAS_AF=0.0516;AMR_AF=0.2767;AFR_AF=0.4039;EUR_AF=0.4264;SAS_AF=0.2843;AA=C|||;VT=SNP
8	143185425	rs902823	A	G	100	PASS	AC=1891;AF=0.377596;AN=5008;NS=2504;DP=21011;EAS_AF=0.6409;AMR_AF=0.4741;AFR_AF=0.121;EUR_AF=0.3678;SAS_AF=0.3947;AA=A|||;VT=SNP
8	143185462	rs12547400	G	C	100	PASS	AC=1287;AF=0.256989;AN=5008;NS=2504;DP=19317;EAS_AF=0.0526;AMR_AF=0.2262;AFR_AF=0.3359;EUR_AF=0.3668;SAS_AF=0.2699;AA=G|||;VT=SNP
8	143185565	rs12547427	G	T	100	PASS	AC=1477;AF=0.294928;AN=5008;NS=2504;DP=16875;EAS_AF=0.0526;AMR_AF=0.2363;AFR_AF=0.4743;EUR_AF=0.3678;SAS_AF=0.2689;AA=G|||;VT=SNP
8	143185713	rs11167120	C	A	100	PASS	AC=1298;AF=0.259185;AN=5008;NS=2504;DP=18630;EAS_AF=0.0456;AMR_AF=0.2205;AFR_AF=0.357;EUR_AF=0.3678;SAS_AF=0.2628;AA=C|||;VT=SNP
8	143185753	rs11993833	G	A	100	PASS	AC=1011;AF=0.201877;AN=5008;NS=2504;DP=18963;EAS_AF=0.0387;AMR_AF=0.0965;AFR_AF=0.4644;EUR_AF=0.1511;SAS_AF=0.1421;AA=G|||;VT=SNP
8	143185784	rs902824	G	C	100	PASS	AC=3554;AF=0.709665;AN=5008;NS=2504;DP=18903;EAS_AF=0.7054;AMR_AF=0.7233;AFR_AF=0.702;EUR_AF=0.7624;SAS_AF=0.6605;AA=C|||;VT=SNP
8	143186120	rs751755	G	A	100	PASS	AC=1492;AF=0.297923;AN=5008;NS=2504;DP=19738;EAS_AF=0.0496;AMR_AF=0.2363;AFR_AF=0.4864;EUR_AF=0.3708;SAS_AF=0.2679;AA=A|||;VT=SNP
8	143186230	rs35036524	C	T	100	PASS	AC=1478;AF=0.295128;AN=5008;NS=2504;DP=23377;EAS_AF=0.0496;AMR_AF=0.2334;AFR_AF=0.4849;EUR_AF=0.3608;SAS_AF=0.2679;AA=C|||;VT=SNP
8	143186713	rs13264302	C	T	100	PASS	AC=1086;AF=0.216853;AN=5008;NS=2504;DP=18221;EAS_AF=0.0526;AMR_AF=0.2061;AFR_AF=0.205;EUR_AF=0.3598;SAS_AF=0.2628;AA=C|||;VT=SNP
8	143187128	rs744769	T	C	100	PASS	AC=1048;AF=0.209265;AN=5008;NS=2504;DP=19670;EAS_AF=0.0516;AMR_AF=0.1772;AFR_AF=0.2655;EUR_AF=0.2744;SAS_AF=0.2515;AA=T|||;VT=SNP
8	143187645	rs1873698	T	C	100	PASS	AC=2166;AF=0.432508;AN=5008;NS=2504;DP=21659;EAS_AF=0.6478;AMR_AF=0.4899;AFR_AF=0.3434;EUR_AF=0.3449;SAS_AF=0.3804;AA=T|||;VT=SNP
8	143187717	rs1873699	A	G	100	PASS	AC=1048;AF=0.209265;AN=5008;NS=2504;DP=20912;EAS_AF=0.0516;AMR_AF=0.1787;AFR_AF=0.2648;EUR_AF=0.2744;SAS_AF=0.2515;AA=a|||;VT=SNP
8	143187719	rs1873700	G	A	100	PASS	AC=1911;AF=0.381589;AN=5008;NS=2504;DP=20928;EAS_AF=0.6478;AMR_AF=0.464;AFR_AF=0.1672;EUR_AF=0.3419;SAS_AF=0.3793;AA=G|||;VT=SNP
8	143187847	rs1873701	C	A	100	PASS	AC=2122;AF=0.423722;AN=5008;NS=2504;DP=21747;EAS_AF=0.6478;AMR_AF=0.4813;AFR_AF=0.3154;EUR_AF=0.3449;SAS_AF=0.3793;AA=C|||;VT=SNP
8	143187930	rs1873702	C	T	100	PASS	AC=1889;AF=0.377196;AN=5008;NS=2504;DP=20624;EAS_AF=0.6448;AMR_AF=0.4683;AFR_AF=0.149;EUR_AF=0.3439;SAS_AF=0.3793;AA=C|||;VT=SNP
8	143188085	rs11777377	T	C	100	PASS	AC=1009;AF=0.201478;AN=5008;NS=2504;DP=20740;EAS_AF=0.0516;AMR_AF=0.1772;AFR_AF=0.236;EUR_AF=0.2744;SAS_AF=0.2515;AA=T|||;VT=SNP
8	143188195	rs11786860	C	T	100	PASS	AC=964;AF=0.192492;AN=5008;NS=2504;DP=20091;EAS_AF=0.0516;AMR_AF=0.1729;AFR_AF=0.2042;EUR_AF=0.2744;SAS_AF=0.2515;AA=C|||;VT=SNP
8	143188362	rs10103378	T	C	100	PASS	AC=3282;AF=0.655351;AN=5008;NS=2504;DP=21429;EAS_AF=0.6964;AMR_AF=0.67;AFR_AF=0.6589;EUR_AF=0.6203;SAS_AF=0.6339;AA=C|||;VT=SNP
8	143189911	rs2873053	C	T	100	PASS	AC=1904;AF=0.380192;AN=5008;NS=2504;DP=18690;EAS_AF=0.6448;AMR_AF=0.4697;AFR_AF=0.1596;EUR_AF=0.3429;SAS_AF=0.3804;AA=C|||;VT=SNP
8	143190003	rs902829	A	G	100	PASS	AC=3281;AF=0.655152;AN=5008;NS=2504;DP=20422;EAS_AF=0.6994;AMR_AF=0.6686;AFR_AF=0.6581;EUR_AF=0.6193;SAS_AF=0.6329;AA=a|||;VT=SNP
8	143190037	rs9969429	G	A	100	PASS	AC=1013;AF=0.202276;AN=5008;NS=2504;DP=21411;EAS_AF=0.0516;AMR_AF=0.1772;AFR_AF=0.239;EUR_AF=0.2744;SAS_AF=0.2515;AA=G|||;VT=SNP
8	143190211	rs902831	C	T	100	PASS	AC=1916;AF=0.382588;AN=5008;NS=2504;DP=19277;EAS_AF=0.6458;AMR_AF=0.4712;AFR_AF=0.1664;EUR_AF=0.3429;SAS_AF=0.3814;AA=T|||;VT=SNP
8	143190271	rs902832	A	G	100	PASS	AC=1913;AF=0.381989;AN=5008;NS=2504;DP=20424;EAS_AF=0.6448;AMR_AF=0.4712;AFR_AF=0.1657;EUR_AF=0.3429;SAS_AF=0.3804;AA=G|||;VT=SNP
8	143190308	rs902833	C	T	100	PASS	AC=1875;AF=0.374401;AN=5008;NS=2504;DP=20233;EAS_AF=0.6458;AMR_AF=0.4683;AFR_AF=0.1377;EUR_AF=0.3429;SAS_AF=0.3804;AA=C|||;VT=SNP
8	143190549	rs6583582	A	G	100	PASS	AC=3279;AF=0.654752;AN=5008;NS=2504;DP=19683;EAS_AF=0.7004;AMR_AF=0.6686;AFR_AF=0.6566;EUR_AF=0.6193;SAS_AF=0.6319;AA=G|||;VT=SNP
8	143190778	rs9324577	T	C	100	PASS	AC=3293;AF=0.657548;AN=5008;NS=2504;DP=16709;EAS_AF=0.7103;AMR_AF=0.6686;AFR_AF=0.6596;EUR_AF=0.6193;SAS_AF=0.6319;AA=T|||;VT=SNP
8	143191067	rs11780280	T	A	100	PASS	AC=1015;AF=0.202676;AN=5008;NS=2504;DP=17977;EAS_AF=0.0516;AMR_AF=0.1772;AFR_AF=0.2405;EUR_AF=0.2744;SAS_AF=0.2515;AA=T|||;VT=SNP
8	143191126	rs11167121	T	A	100	PASS	AC=893;AF=0.178315;AN=5008;NS=2504;DP=19285;EAS_AF=0.0516;AMR_AF=0.17;AFR_AF=0.152;EUR_AF=0.2744;SAS_AF=0.2515;AA=T|||;VT=SNP
8	143191313	rs11994416	G	C	100	PASS	AC=1015;AF=0.202676;AN=5008;NS=2504;DP=19557;EAS_AF=0.0516;AMR_AF=0.1772;AFR_AF=0.2405;EUR_AF=0.2744;SAS_AF=0.2515;AA=G|||;VT=SNP
8	143192871	rs902834	A	G	100	PASS	AC=3530;AF=0.704872;AN=5008;NS=2504;DP=17471;EAS_AF=0.7004;AMR_AF=0.7075;AFR_AF=0.7526;EUR_AF=0.7038;SAS_AF=0.6442;AA=G|||;VT=SNP
8	143193003	rs2315956	C	T	100	PASS	AC=1961;AF=0.391573;AN=5008;NS=2504;DP=18436;EAS_AF=0.6409;AMR_AF=0.4957;AFR_AF=0.1369;EUR_AF=0.4095;SAS_AF=0.3865;AA=C|||;VT=SNP
8	143193045	rs902835	A	G	100	PASS	AC=3509;AF=0.700679;AN=5008;NS=2504;DP=19475;EAS_AF=0.6925;AMR_AF=0.7032;AFR_AF=0.7466;EUR_AF=0.7038;SAS_AF=0.6421;AA=G|||;VT=SNP
8	143193145	rs11777974	C	T	100	PASS	AC=812;AF=0.162141;AN=5008;NS=2504;DP=20770;EAS_AF=0.1617;AMR_AF=0.2003;AFR_AF=0.0719;EUR_AF=0.172;SAS_AF=0.2474;AA=C|||;VT=SNP
8	143193399	rs35327258	G	C	100	PASS	AC=1213;AF=0.242212;AN=5008;NS=2504;DP=17846;EAS_AF=0.0516;AMR_AF=0.1945;AFR_AF=0.3699;EUR_AF=0.2853;SAS_AF=0.2556;AA=G|||;VT=SNP
8	143193535	rs745145	A	G	100	PASS	AC=3985;AF=0.795727;AN=5008;NS=2504;DP=19818;EAS_AF=0.8919;AMR_AF=0.7781;AFR_AF=0.7186;EUR_AF=0.7942;SAS_AF=0.8149;AA=G|||;VT=SNP
8	143193540	rs728827	T	C	100	PASS	AC=3935;AF=0.785743;AN=5008;NS=2504;DP=19818;EAS_AF=0.8929;AMR_AF=0.7752;AFR_AF=0.6815;EUR_AF=0.7932;SAS_AF=0.816;AA=C|||;VT=SNP
8	143193844	rs11778845	C	G	100	PASS	AC=713;AF=0.142372;AN=5008;NS=2504;DP=18811;EAS_AF=0.1885;AMR_AF=0.1196;AFR_AF=0.0711;EUR_AF=0.169;SAS_AF=0.18;AA=G|||;VT=SNP
8	143193879	rs10095832	T	C	100	PASS	AC=730;AF=0.145767;AN=5008;NS=2504;DP=18831;EAS_AF=0.1895;AMR_AF=0.121;AFR_AF=0.0817;EUR_AF=0.17;SAS_AF=0.18;AA=C|||;VT=SNP
8	143194221	rs11786296	G	A	100	PASS	AC=628;AF=0.125399;AN=5008;NS=2504;DP=18970;EAS_AF=0.1885;AMR_AF=0.1138;AFR_AF=0.0106;EUR_AF=0.168;SAS_AF=0.18;AA=g|||;VT=SNP
8	143194353	rs10109668	C	A	100	PASS	AC=735;AF=0.146765;AN=5008;NS=2504;DP=21954;EAS_AF=0.1895;AMR_AF=0.1225;AFR_AF=0.0855;EUR_AF=0.169;SAS_AF=0.18;AA=C|||;VT=SNP
8	143194408	rs1109507	T	C	100	PASS	AC=3800;AF=0.758786;AN=5008;NS=2504;DP=21000;EAS_AF=0.8929;AMR_AF=0.7723;AFR_AF=0.5817;EUR_AF=0.7913;SAS_AF=0.817;AA=C|||;VT=SNP
8	143194415	rs10096265	A	G	100	PASS	AC=774;AF=0.154553;AN=5008;NS=2504;DP=20828;EAS_AF=0.1895;AMR_AF=0.1239;AFR_AF=0.1142;EUR_AF=0.169;SAS_AF=0.18;AA=G|||;VT=SNP
8	143194490	rs11786358	G	A	100	PASS	AC=628;AF=0.125399;AN=5008;NS=2504;DP=19045;EAS_AF=0.1885;AMR_AF=0.1138;AFR_AF=0.0106;EUR_AF=0.168;SAS_AF=0.18;AA=G|||;VT=SNP
8	143194607	rs1574540	A	G	100	PASS	AC=3799;AF=0.758586;AN=5008;NS=2504;DP=18584;EAS_AF=0.8889;AMR_AF=0.7767;AFR_AF=0.5794;EUR_AF=0.7942;SAS_AF=0.817;AA=G|||;VT=SNP
8	143195007	rs4917314	C	T	100	PASS	AC=630;AF=0.125799;AN=5008;NS=2504;DP=19232;EAS_AF=0.1895;AMR_AF=0.1153;AFR_AF=0.0106;EUR_AF=0.168;SAS_AF=0.18;AA=C|||;VT=SNP
8	143195022	rs4917315	C	A	100	PASS	AC=627;AF=0.1252;AN=5008;NS=2504;DP=19933;EAS_AF=0.1895;AMR_AF=0.1138;AFR_AF=0.0091;EUR_AF=0.168;SAS_AF=0.18;AA=C|||;VT=SNP
8	143195369	rs11787284	G	A	100	PASS	AC=828;AF=0.165335;AN=5008;NS=2504;DP=19202;EAS_AF=0.0486;AMR_AF=0.2233;AFR_AF=0.0893;EUR_AF=0.2803;SAS_AF=0.229;AA=G|||;VT=SNP
8	143196103	rs902838	G	A	100	PASS	AC=1793;AF=0.358027;AN=5008;NS=2504;DP=17471;EAS_AF=0.6567;AMR_AF=0.4337;AFR_AF=0.1241;EUR_AF=0.3072;SAS_AF=0.365;AA=G|||;VT=SNP
8	143196218	rs2316024	C	T	100	PASS	AC=1775;AF=0.354433;AN=5008;NS=2504;DP=10901;EAS_AF=0.6419;AMR_AF=0.438;AFR_AF=0.1188;EUR_AF=0.3072;SAS_AF=0.3661;AA=c|||;VT=SNP
8	143196332	rs2316023	G	A	100	PASS	AC=1813;AF=0.362021;AN=5008;NS=2504;DP=15513;EAS_AF=0.6558;AMR_AF=0.4352;AFR_AF=0.1324;EUR_AF=0.3082;SAS_AF=0.3732;AA=G|||;VT=SNP
8	143196464	rs34441507	T	G	100	PASS	AC=2046;AF=0.408546;AN=5008;NS=2504;DP=15116;EAS_AF=0.1558;AMR_AF=0.4107;AFR_AF=0.5;EUR_AF=0.5179;SAS_AF=0.4315;AA=T|||;VT=SNP
8	143196476	rs62511318	G	C	100	PASS	AC=643;AF=0.128395;AN=5008;NS=2504;DP=15413;EAS_AF=0.1895;AMR_AF=0.1268;AFR_AF=0.0076;EUR_AF=0.175;SAS_AF=0.182;AA=G|||;VT=SNP
8	143197068	rs28477419	C	T	100	PASS	AC=1285;AF=0.256589;AN=5008;NS=2504;DP=18216;EAS_AF=0.0992;AMR_AF=0.2349;AFR_AF=0.5053;EUR_AF=0.1829;SAS_AF=0.1738;AA=C|||;VT=SNP
8	143197227	rs62511320	A	C	100	PASS	AC=746;AF=0.148962;AN=5008;NS=2504;DP=22787;EAS_AF=0.2788;AMR_AF=0.1268;AFR_AF=0.0106;EUR_AF=0.1829;SAS_AF=0.183;AA=A|||;VT=SNP
8	143198953	rs11785292	G	A	100	PASS	AC=1962;AF=0.391773;AN=5008;NS=2504;DP=17479;EAS_AF=0.1498;AMR_AF=0.4092;AFR_AF=0.4448;EUR_AF=0.5139;SAS_AF=0.4315;AA=G|||;VT=SNP
8	143199039	rs11778623	C	T	100	PASS	AC=728;AF=0.145367;AN=5008;NS=2504;DP=18599;EAS_AF=0.2718;AMR_AF=0.1225;AFR_AF=0.0076;EUR_AF=0.1799;SAS_AF=0.182;AA=C|||;VT=SNP
8	143199064	rs9324579	A	G	100	PASS	AC=3826;AF=0.763978;AN=5008;NS=2504;DP=19026;EAS_AF=0.7282;AMR_AF=0.8545;AFR_AF=0.6702;EUR_AF=0.8201;SAS_AF=0.8057;AA=G|||;VT=SNP
8	143199529	rs7017932	G	A	100	PASS	AC=3710;AF=0.740815;AN=5008;NS=2504;DP=17089;EAS_AF=0.7173;AMR_AF=0.853;AFR_AF=0.5915;EUR_AF=0.8191;SAS_AF=0.8067;AA=A|||;VT=SNP
8	143199825	rs7018414	G	A	100	PASS	AC=2140;AF=0.427316;AN=5008;NS=2504;DP=16454;EAS_AF=0.1498;AMR_AF=0.4294;AFR_AF=0.5605;EUR_AF=0.5258;SAS_AF=0.4305;AA=g|||;VT=SNP
8	143200331	rs11780366	C	T	100	PASS	AC=728;AF=0.145367;AN=5008;NS=2504;DP=16648;EAS_AF=0.2748;AMR_AF=0.121;AFR_AF=0.0076;EUR_AF=0.1799;SAS_AF=0.18;AA=c|||;VT=SNP
8	143200557	rs13253406	T	G	100	PASS	AC=1944;AF=0.388179;AN=5008;NS=2504;DP=19219;EAS_AF=0.1498;AMR_AF=0.4107;AFR_AF=0.4266;EUR_AF=0.5199;SAS_AF=0.4305;AA=t|||;VT=SNP
8	143200672	rs4917316	G	A	100	PASS	AC=961;AF=0.191893;AN=5008;NS=2504;DP=18470;EAS_AF=0.2788;AMR_AF=0.134;AFR_AF=0.1725;EUR_AF=0.1809;SAS_AF=0.181;AA=g|||;VT=SNP
8	143201068	rs1873703	G	A	100	PASS	AC=1720;AF=0.34345;AN=5008;NS=2504;DP=14645;EAS_AF=0.5655;AMR_AF=0.4352;AFR_AF=0.1346;EUR_AF=0.3002;SAS_AF=0.3763;AA=G|||;VT=SNP
8	143201290	rs6986562	G	A	100	PASS	AC=3852;AF=0.769169;AN=5008;NS=2504;DP=19062;EAS_AF=0.7163;AMR_AF=0.8573;AFR_AF=0.6884;EUR_AF=0.8181;SAS_AF=0.82;AA=A|||;VT=SNP
8	143202173	rs6981017	T	C	100	PASS	AC=2043;AF=0.407947;AN=5008;NS=2504;DP=17041;EAS_AF=0.1498;AMR_AF=0.4092;AFR_AF=0.5061;EUR_AF=0.5179;SAS_AF=0.4274;AA=T|||;VT=SNP
8	143202330	rs10091531	G	T	100	PASS	AC=1849;AF=0.369209;AN=5008;NS=2504;DP=18356;EAS_AF=0.5764;AMR_AF=0.4452;AFR_AF=0.2163;EUR_AF=0.3002;SAS_AF=0.3793;AA=G|||;VT=SNP
8	143202470	rs7010981	C	T	100	PASS	AC=1944;AF=0.388179;AN=5008;NS=2504;DP=18083;EAS_AF=0.1548;AMR_AF=0.4063;AFR_AF=0.4289;EUR_AF=0.5179;SAS_AF=0.4274;AA=C|||;VT=SNP
8	143202540	rs56368599	C	T	100	PASS	AC=962;AF=0.192093;AN=5008;NS=2504;DP=17579;EAS_AF=0.2728;AMR_AF=0.1311;AFR_AF=0.1785;EUR_AF=0.1819;SAS_AF=0.181;AA=C|||;VT=SNP
8	143202596	rs11782382	C	T	100	PASS	AC=1047;AF=0.209065;AN=5008;NS=2504;DP=16884;EAS_AF=0.2728;AMR_AF=0.1311;AFR_AF=0.2428;EUR_AF=0.1819;SAS_AF=0.181;AA=C|||;VT=SNP
8	143202634	rs6996172	G	T	100	PASS	AC=2038;AF=0.406949;AN=5008;NS=2504;DP=16572;EAS_AF=0.1498;AMR_AF=0.4078;AFR_AF=0.5045;EUR_AF=0.5159;SAS_AF=0.4274;AA=G|||;VT=SNP
8	143202660	rs7011319	C	G	100	PASS	AC=2043;AF=0.407947;AN=5008;NS=2504;DP=16600;EAS_AF=0.1498;AMR_AF=0.4092;AFR_AF=0.5061;EUR_AF=0.5179;SAS_AF=0.4274;AA=c|||;VT=SNP
8	143203135	rs7350078	T	C	100	PASS	AC=1970;AF=0.393371;AN=5008;NS=2504;DP=16114;EAS_AF=0.1498;AMR_AF=0.4121;AFR_AF=0.444;EUR_AF=0.5199;SAS_AF=0.4325;AA=C|||;VT=SNP
8	143203223	rs7350103	G	C	100	PASS	AC=1969;AF=0.393171;AN=5008;NS=2504;DP=16028;EAS_AF=0.1498;AMR_AF=0.4164;AFR_AF=0.4418;EUR_AF=0.5219;SAS_AF=0.4294;AA=C|||;VT=SNP
8	143203264	rs7350065	A	G	100	PASS	AC=1979;AF=0.395168;AN=5008;NS=2504;DP=16985;EAS_AF=0.1508;AMR_AF=0.4164;AFR_AF=0.444;EUR_AF=0.5199;SAS_AF=0.4376;AA=A|||;VT=SNP
8	143203666	rs7386394	A	G	100	PASS	AC=1842;AF=0.367812;AN=5008;NS=2504;DP=18983;EAS_AF=0.5724;AMR_AF=0.4568;AFR_AF=0.205;EUR_AF=0.3012;SAS_AF=0.3824;AA=A|||;VT=SNP
8	143203774	rs58523179	C	T	100	PASS	AC=1056;AF=0.210863;AN=5008;NS=2504;DP=19799;EAS_AF=0.2708;AMR_AF=0.1297;AFR_AF=0.2526;EUR_AF=0.1819;SAS_AF=0.18;AA=C|||;VT=SNP
8	143204467	rs7835217	T	A	100	PASS	AC=1821;AF=0.363618;AN=5008;NS=2504;DP=24428;EAS_AF=0.1448;AMR_AF=0.3746;AFR_AF=0.441;EUR_AF=0.4533;SAS_AF=0.3845;AA=t|||;VT=SNP
8	143204808	rs73371578	G	A	100	PASS	AC=1138;AF=0.227236;AN=5008;NS=2504;DP=18104;EAS_AF=0.2728;AMR_AF=0.1282;AFR_AF=0.3132;EUR_AF=0.1819;SAS_AF=0.181;AA=G|||;VT=SNP
8	143205138	rs6994266	C	T	100	PASS	AC=1900;AF=0.379393;AN=5008;NS=2504;DP=16745;EAS_AF=0.1458;AMR_AF=0.3934;AFR_AF=0.4228;EUR_AF=0.501;SAS_AF=0.4264;AA=C|||;VT=SNP
8	143205583	rs7011064	T	C	100	PASS	AC=659;AF=0.131589;AN=5008;NS=2504;DP=18606;EAS_AF=0.0962;AMR_AF=0.1556;AFR_AF=0.152;EUR_AF=0.1421;SAS_AF=0.1125;AA=T|||;VT=SNP
8	143205625	rs768803	A	G	100	PASS	AC=1739;AF=0.347244;AN=5008;NS=2504;DP=18005;EAS_AF=0.5714;AMR_AF=0.4553;AFR_AF=0.1377;EUR_AF=0.3022;SAS_AF=0.3691;AA=A|||;VT=SNP
8	143205952	rs1388803	G	T	100	PASS	AC=3658;AF=0.730431;AN=5008;NS=2504;DP=19447;EAS_AF=0.7202;AMR_AF=0.8415;AFR_AF=0.5635;EUR_AF=0.8161;SAS_AF=0.7996;AA=G|||;VT=SNP
8	143206611	rs10087556	C	T	100	PASS	AC=1388;AF=0.277157;AN=5008;NS=2504;DP=16217;EAS_AF=0.0972;AMR_AF=0.3112;AFR_AF=0.3275;EUR_AF=0.339;SAS_AF=0.3067;AA=C|||;VT=SNP
8	143206772	rs10783167	C	G	100	PASS	AC=2959;AF=0.590855;AN=5008;NS=2504;DP=19934;EAS_AF=0.7907;AMR_AF=0.6052;AFR_AF=0.4592;EUR_AF=0.5318;SAS_AF=0.6135;AA=C|||;VT=SNP
8	143207348	rs73371588	C	G	100	PASS	AC=549;AF=0.109625;AN=5008;NS=2504;DP=17882;EAS_AF=0.0952;AMR_AF=0.049;AFR_AF=0.1989;EUR_AF=0.0378;SAS_AF=0.1207;AA=C|||;VT=SNP
8	143207378	rs7835207	C	T	100	PASS	AC=4445;AF=0.88758;AN=5008;NS=2504;DP=18166;EAS_AF=0.8492;AMR_AF=0.8429;AFR_AF=0.9728;EUR_AF=0.8469;SAS_AF=0.8855;AA=T|||;VT=SNP
8	143207696	rs747769	C	T	100	PASS	AC=2284;AF=0.45607;AN=5008;NS=2504;DP=17138;EAS_AF=0.8194;AMR_AF=0.5317;AFR_AF=0.1324;EUR_AF=0.3857;SAS_AF=0.5378;AA=C|||;VT=SNP
8	143208041	rs747900	G	C	100	PASS	AC=2291;AF=0.457468;AN=5008;NS=2504;DP=15600;EAS_AF=0.8343;AMR_AF=0.5375;AFR_AF=0.1271;EUR_AF=0.3827;SAS_AF=0.5358;AA=C|||;VT=SNP
8	143208207	rs747899	C	G	100	PASS	AC=3638;AF=0.726438;AN=5008;NS=2504;DP=15044;EAS_AF=0.9702;AMR_AF=0.7853;AFR_AF=0.528;EUR_AF=0.6978;SAS_AF=0.7311;AA=G|||;VT=SNP
8	143208340	rs747898	T	C	100	PASS	AC=3281;AF=0.655152;AN=5008;NS=2504;DP=16947;EAS_AF=0.9702;AMR_AF=0.7695;AFR_AF=0.2648;EUR_AF=0.7008;SAS_AF=0.7301;AA=T|||;VT=SNP
8	143208682	rs76527946	C	T	100	PASS	AC=157;AF=0.0313498;AN=5008;NS=2504;DP=16445;EAS_AF=0.002;AMR_AF=0.0389;AFR_AF=0.0159;EUR_AF=0.0596;SAS_AF=0.0481;AA=C|||;VT=SNP
8	143209668	rs11774613	T	A	100	PASS	AC=3890;AF=0.776757;AN=5008;NS=2504;DP=18055;EAS_AF=0.9613;AMR_AF=0.8631;AFR_AF=0.4985;EUR_AF=0.7843;SAS_AF=0.8937;AA=A|||;VT=SNP
8	143210059	rs10086355	A	G	100	PASS	AC=3954;AF=0.789537;AN=5008;NS=2504;DP=18182;EAS_AF=0.9147;AMR_AF=0.8559;AFR_AF=0.615;EUR_AF=0.7714;SAS_AF=0.8681;AA=A|||;VT=SNP
8	143210713	rs11996074	C	A	100	PASS	AC=2654;AF=0.529952;AN=5008;NS=2504;DP=18942;EAS_AF=0.747;AMR_AF=0.5432;AFR_AF=0.4607;EUR_AF=0.4006;SAS_AF=0.5235;AA=A|||;VT=SNP
8	143210960	rs7387109	A	G	100	PASS	AC=2417;AF=0.482628;AN=5008;NS=2504;DP=16115;EAS_AF=0.7589;AMR_AF=0.5231;AFR_AF=0.2753;EUR_AF=0.4026;SAS_AF=0.5317;AA=G|||;VT=SNP
8	143210963	rs7387110	A	G	100	PASS	AC=2415;AF=0.482228;AN=5008;NS=2504;DP=16086;EAS_AF=0.7569;AMR_AF=0.5231;AFR_AF=0.2753;EUR_AF=0.4026;SAS_AF=0.5317;AA=G|||;VT=SNP
8	143211028	rs7388160	G	A	100	PASS	AC=2415;AF=0.482228;AN=5008;NS=2504;DP=17527;EAS_AF=0.755;AMR_AF=0.5245;AFR_AF=0.2761;EUR_AF=0.4026;SAS_AF=0.5317;AA=G|||;VT=SNP
8	143211047	rs78594864	T	G	100	PASS	AC=568;AF=0.113419;AN=5008;NS=2504;DP=18914;EAS_AF=0.1508;AMR_AF=0.1527;AFR_AF=0.0159;EUR_AF=0.1571;SAS_AF=0.1339;AA=T|||;VT=SNP
8	143211177	rs747551	C	T	100	PASS	AC=2420;AF=0.483227;AN=5008;NS=2504;DP=19647;EAS_AF=0.756;AMR_AF=0.5245;AFR_AF=0.2791;EUR_AF=0.4026;SAS_AF=0.5317;AA=C|||;VT=SNP
8	143211466	rs11167124	G	A	100	PASS	AC=2337;AF=0.466653;AN=5008;NS=2504;DP=16838;EAS_AF=0.755;AMR_AF=0.5187;AFR_AF=0.2277;EUR_AF=0.3986;SAS_AF=0.5256;AA=g|||;VT=SNP
8	143211553	rs58401106	C	T	100	PASS	AC=560;AF=0.111821;AN=5008;NS=2504;DP=17669;EAS_AF=0.1438;AMR_AF=0.1527;AFR_AF=0.0159;EUR_AF=0.1571;SAS_AF=0.1329;AA=C|||;VT=SNP
8	143211832	rs2316017	C	T	100	PASS	AC=2440;AF=0.48722;AN=5008;NS=2504;DP=13500;EAS_AF=0.7599;AMR_AF=0.5274;AFR_AF=0.289;EUR_AF=0.4056;SAS_AF=0.5297;AA=C|||;VT=SNP
8	143211919	rs2316016	C	T	100	PASS	AC=2422;AF=0.483626;AN=5008;NS=2504;DP=14598;EAS_AF=0.7599;AMR_AF=0.5245;AFR_AF=0.2769;EUR_AF=0.4056;SAS_AF=0.5297;AA=C|||;VT=SNP
8	143212089	rs2316015	A	G	100	PASS	AC=2418;AF=0.482827;AN=5008;NS=2504;DP=17152;EAS_AF=0.7599;AMR_AF=0.5231;AFR_AF=0.2738;EUR_AF=0.4046;SAS_AF=0.5317;AA=A|||;VT=SNP
8	143212091	rs72685537	G	A	100	PASS	AC=561;AF=0.112021;AN=5008;NS=2504;DP=17315;EAS_AF=0.1498;AMR_AF=0.1527;AFR_AF=0.0159;EUR_AF=0.1571;SAS_AF=0.1278;AA=G|||;VT=SNP
8	143212102	rs2316014	T	C	100	PASS	AC=2982;AF=0.595447;AN=5008;NS=2504;DP=18357;EAS_AF=0.9097;AMR_AF=0.6758;AFR_AF=0.2905;EUR_AF=0.5636;SAS_AF=0.6595;AA=C|||;VT=SNP
8	143212132	rs7388555	G	A	100	PASS	AC=2417;AF=0.482628;AN=5008;NS=2504;DP=19574;EAS_AF=0.7599;AMR_AF=0.5245;AFR_AF=0.2738;EUR_AF=0.4046;SAS_AF=0.5297;AA=A|||;VT=SNP
8	143212814	rs13275116	G	A	100	PASS	AC=1235;AF=0.246605;AN=5008;NS=2504;DP=18652;EAS_AF=0.0903;AMR_AF=0.2738;AFR_AF=0.1392;EUR_AF=0.4364;SAS_AF=0.3384;AA=G|||;VT=SNP
8	143214913	rs7833976	G	C	100	PASS	AC=1308;AF=0.261182;AN=5008;NS=2504;DP=14916;EAS_AF=0.0913;AMR_AF=0.2752;AFR_AF=0.1952;EUR_AF=0.4374;SAS_AF=0.3344;AA=G|||;VT=SNP
8	143215688	rs11167126	G	A	100	PASS	AC=2335;AF=0.466254;AN=5008;NS=2504;DP=14592;EAS_AF=0.7599;AMR_AF=0.5173;AFR_AF=0.2171;EUR_AF=0.3976;SAS_AF=0.5348;AA=G|||;VT=SNP
8	143215869	rs7464295	G	A	100	PASS	AC=2516;AF=0.502396;AN=5008;NS=2504;DP=16754;EAS_AF=0.7599;AMR_AF=0.5274;AFR_AF=0.3396;EUR_AF=0.4026;SAS_AF=0.5419;AA=G|||;VT=SNP
8	143217179	rs13265271	C	A	100	PASS	AC=2390;AF=0.477236;AN=5008;NS=2504;DP=16447;EAS_AF=0.2391;AMR_AF=0.4654;AFR_AF=0.5817;EUR_AF=0.5994;SAS_AF=0.4642;AA=A|||;VT=SNP
8	143217404	rs11987874	T	C	100	PASS	AC=3611;AF=0.721046;AN=5008;NS=2504;DP=17735;EAS_AF=0.3542;AMR_AF=0.7017;AFR_AF=0.9728;EUR_AF=0.7465;SAS_AF=0.7464;AA=C|||;VT=SNP
8	143218313	rs13280465	G	A	100	PASS	AC=1800;AF=0.359425;AN=5008;NS=2504;DP=15288;EAS_AF=0.2381;AMR_AF=0.428;AFR_AF=0.1649;EUR_AF=0.5934;SAS_AF=0.4581;AA=G|||;VT=SNP
8	143218690	rs56281782	C	T	100	PASS	AC=564;AF=0.11262;AN=5008;NS=2504;DP=18942;EAS_AF=0.1478;AMR_AF=0.1542;AFR_AF=0.0159;EUR_AF=0.1571;SAS_AF=0.1319;AA=C|||;VT=SNP
8	143219303	rs58631178	C	T	100	PASS	AC=803;AF=0.160343;AN=5008;NS=2504;DP=18784;EAS_AF=0.1478;AMR_AF=0.1729;AFR_AF=0.1876;EUR_AF=0.1571;SAS_AF=0.1309;AA=C|||;VT=SNP
8	143219485	rs7823184	G	A	100	PASS	AC=1209;AF=0.241414;AN=5008;NS=2504;DP=19000;EAS_AF=0.0903;AMR_AF=0.2738;AFR_AF=0.1293;EUR_AF=0.4364;SAS_AF=0.3252;AA=G|||;VT=SNP
8	143220191	rs7016148	A	G	100	PASS	AC=2661;AF=0.53135;AN=5008;NS=2504;DP=17707;EAS_AF=0.2381;AMR_AF=0.4813;AFR_AF=0.7821;EUR_AF=0.6004;SAS_AF=0.4591;AA=G|||;VT=SNP
8	143220373	rs13265336	G	T	100	PASS	AC=1447;AF=0.288938;AN=5008;NS=2504;DP=19911;EAS_AF=0.0903;AMR_AF=0.281;AFR_AF=0.3003;EUR_AF=0.4404;SAS_AF=0.3282;AA=G|||;VT=SNP
8	143221453	rs6988568	T	G	100	PASS	AC=4166;AF=0.831869;AN=5008;NS=2504;DP=15825;EAS_AF=0.499;AMR_AF=0.8372;AFR_AF=0.9962;EUR_AF=0.9334;SAS_AF=0.8446;AA=G|||;VT=SNP
8	143222202	rs7834060	G	A	100	PASS	AC=2127;AF=0.42472;AN=5008;NS=2504;DP=20744;EAS_AF=0.2401;AMR_AF=0.4424;AFR_AF=0.3986;EUR_AF=0.5994;SAS_AF=0.4581;AA=A|||;VT=SNP
8	143222552	rs56228710	G	A	100	PASS	AC=563;AF=0.11242;AN=5008;NS=2504;DP=19330;EAS_AF=0.1478;AMR_AF=0.1542;AFR_AF=0.0159;EUR_AF=0.1571;SAS_AF=0.1309;AA=G|||;VT=SNP
8	143222795	rs56125011	C	T	100	PASS	AC=564;AF=0.11262;AN=5008;NS=2504;DP=19682;EAS_AF=0.1478;AMR_AF=0.1542;AFR_AF=0.0166;EUR_AF=0.1571;SAS_AF=0.1309;AA=C|||;VT=SNP
8	143223151	rs111471215	C	A	100	PASS	AC=564;AF=0.11262;AN=5008;NS=2504;DP=21332;EAS_AF=0.1478;AMR_AF=0.1542;AFR_AF=0.0159;EUR_AF=0.1571;SAS_AF=0.1319;AA=C|||;VT=SNP
8	143224004	rs75011997	T	C	100	PASS	AC=578;AF=0.115415;AN=5008;NS=2504;DP=20693;EAS_AF=0.1161;AMR_AF=0.1772;AFR_AF=0.0083;EUR_AF=0.0845;SAS_AF=0.2474;AA=T|||;VT=SNP
8	143224135	rs57688343	A	G	100	PASS	AC=682;AF=0.136182;AN=5008;NS=2504;DP=21115;EAS_AF=0.1161;AMR_AF=0.1844;AFR_AF=0.0295;EUR_AF=0.1223;SAS_AF=0.2812;AA=A|||;VT=SNP
8	143224344	rs57214024	G	T	100	PASS	AC=576;AF=0.115016;AN=5008;NS=2504;DP=25068;EAS_AF=0.1161;AMR_AF=0.1758;AFR_AF=0.0083;EUR_AF=0.0825;SAS_AF=0.2485;AA=G|||;VT=SNP
8	143224460	rs57614333	A	T	100	PASS	AC=3333;AF=0.665535;AN=5008;NS=2504;DP=24422;EAS_AF=0.3552;AMR_AF=0.67;AFR_AF=0.8517;EUR_AF=0.6889;SAS_AF=0.7065;AA=T|||;VT=SNP
8	143224538	rs34347950	T	C	100	PASS	AC=1421;AF=0.283746;AN=5008;NS=2504;DP=25202;EAS_AF=0.0913;AMR_AF=0.2781;AFR_AF=0.2821;EUR_AF=0.4423;SAS_AF=0.3252;AA=T|||;VT=SNP
8	143224566	rs72685548	G	A	100	PASS	AC=725;AF=0.144768;AN=5008;NS=2504;DP=24467;EAS_AF=0.1478;AMR_AF=0.1643;AFR_AF=0.1316;EUR_AF=0.1571;SAS_AF=0.1329;AA=A|||;VT=SNP
8	143224611	rs7013616	A	T	100	PASS	AC=3238;AF=0.646565;AN=5008;NS=2504;DP=24314;EAS_AF=0.3562;AMR_AF=0.6585;AFR_AF=0.7859;EUR_AF=0.6879;SAS_AF=0.7065;AA=T|||;VT=SNP
8	143224622	rs75785598	G	A	100	PASS	AC=598;AF=0.119409;AN=5008;NS=2504;DP=24765;EAS_AF=0.1478;AMR_AF=0.1585;AFR_AF=0.0371;EUR_AF=0.159;SAS_AF=0.1329;AA=G|||;VT=SNP
8	143224644	rs11997501	G	C	100	PASS	AC=3312;AF=0.661342;AN=5008;NS=2504;DP=25594;EAS_AF=0.3552;AMR_AF=0.6628;AFR_AF=0.7874;EUR_AF=0.7247;SAS_AF=0.7403;AA=C|||;VT=SNP
8	143224814	rs62514661	A	T	100	PASS	AC=1283;AF=0.25619;AN=5008;NS=2504;DP=22551;EAS_AF=0.2639;AMR_AF=0.3415;AFR_AF=0.1241;EUR_AF=0.2416;SAS_AF=0.3814;AA=A|||;VT=SNP
8	143224824	rs62514662	G	A	100	PASS	AC=1283;AF=0.25619;AN=5008;NS=2504;DP=22041;EAS_AF=0.2639;AMR_AF=0.3415;AFR_AF=0.1241;EUR_AF=0.2416;SAS_AF=0.3814;AA=A|||;VT=SNP
8	143225040	rs62514663	C	T	100	PASS	AC=1282;AF=0.25599;AN=5008;NS=2504;DP=18945;EAS_AF=0.2639;AMR_AF=0.3401;AFR_AF=0.1241;EUR_AF=0.2416;SAS_AF=0.3814;AA=T|||;VT=SNP
8	143225193	rs35213837	G	A	100	PASS	AC=1395;AF=0.278554;AN=5008;NS=2504;DP=20252;EAS_AF=0.0913;AMR_AF=0.2781;AFR_AF=0.261;EUR_AF=0.4423;SAS_AF=0.3272;AA=G|||;VT=SNP
8	143225299	rs35514971	T	C	100	PASS	AC=2696;AF=0.538339;AN=5008;NS=2504;DP=17893;EAS_AF=0.3562;AMR_AF=0.6182;AFR_AF=0.4002;EUR_AF=0.6839;SAS_AF=0.7065;AA=C|||;VT=SNP
8	143225413	rs13248223	A	G	100	PASS	AC=1394;AF=0.278355;AN=5008;NS=2504;DP=17497;EAS_AF=0.0913;AMR_AF=0.2781;AFR_AF=0.261;EUR_AF=0.4423;SAS_AF=0.3262;AA=G|||;VT=SNP
8	143225459	rs62514665	C	T	100	PASS	AC=1160;AF=0.231629;AN=5008;NS=2504;DP=18424;EAS_AF=0.2639;AMR_AF=0.3329;AFR_AF=0.0446;EUR_AF=0.2366;SAS_AF=0.3742;AA=C|||;VT=SNP
8	143225600	rs13282544	C	A	100	PASS	AC=2538;AF=0.506789;AN=5008;NS=2504;DP=19556;EAS_AF=0.3552;AMR_AF=0.6081;AFR_AF=0.2859;EUR_AF=0.6839;SAS_AF=0.7076;AA=A|||;VT=SNP
8	143225686	rs62514666	G	A	100	PASS	AC=720;AF=0.14377;AN=5008;NS=2504;DP=17418;EAS_AF=0.1161;AMR_AF=0.1801;AFR_AF=0.1074;EUR_AF=0.0885;SAS_AF=0.2526;AA=G|||;VT=SNP
8	143225736	rs11167127	C	T	100	PASS	AC=1220;AF=0.24361;AN=5008;NS=2504;DP=18415;EAS_AF=0.0913;AMR_AF=0.2738;AFR_AF=0.1377;EUR_AF=0.4384;SAS_AF=0.3221;AA=C|||;VT=SNP
8	143225883	rs11167128	G	A	100	PASS	AC=1394;AF=0.278355;AN=5008;NS=2504;DP=18004;EAS_AF=0.0913;AMR_AF=0.2781;AFR_AF=0.261;EUR_AF=0.4423;SAS_AF=0.3262;AA=G|||;VT=SNP
8	143226176	rs6583588	C	G	100	PASS	AC=2700;AF=0.539137;AN=5008;NS=2504;DP=17414;EAS_AF=0.3552;AMR_AF=0.6182;AFR_AF=0.4032;EUR_AF=0.6839;SAS_AF=0.7076;AA=G|||;VT=SNP
8	143226218	rs6583589	G	A	100	PASS	AC=595;AF=0.11881;AN=5008;NS=2504;DP=16872;EAS_AF=0.1478;AMR_AF=0.1571;AFR_AF=0.0371;EUR_AF=0.1571;SAS_AF=0.1329;AA=G|||;VT=SNP
8	143226798	rs7461193	T	C	100	PASS	AC=3488;AF=0.696486;AN=5008;NS=2504;DP=14780;EAS_AF=0.3562;AMR_AF=0.6758;AFR_AF=0.9713;EUR_AF=0.6889;SAS_AF=0.6984;AA=C|||;VT=SNP
8	143226877	rs62514704	C	T	100	PASS	AC=572;AF=0.114217;AN=5008;NS=2504;DP=16754;EAS_AF=0.1161;AMR_AF=0.1758;AFR_AF=0.0083;EUR_AF=0.0845;SAS_AF=0.2423;AA=C|||;VT=SNP
8	143226953	rs6583590	C	G	100	PASS	AC=2933;AF=0.585663;AN=5008;NS=2504;DP=17947;EAS_AF=0.3542;AMR_AF=0.6383;AFR_AF=0.5734;EUR_AF=0.6859;SAS_AF=0.7004;AA=G|||;VT=SNP
8	143227221	rs7017779	C	T	100	PASS	AC=2139;AF=0.427117;AN=5008;NS=2504;DP=16505;EAS_AF=0.2391;AMR_AF=0.4481;AFR_AF=0.4085;EUR_AF=0.5994;SAS_AF=0.454;AA=C|||;VT=SNP
8	143227318	rs7003042	G	A	100	PASS	AC=2143;AF=0.427915;AN=5008;NS=2504;DP=17544;EAS_AF=0.2391;AMR_AF=0.4481;AFR_AF=0.4107;EUR_AF=0.5994;SAS_AF=0.455;AA=G|||;VT=SNP
8	143227546	rs6991496	A	T	100	PASS	AC=2879;AF=0.57488;AN=5008;NS=2504;DP=15864;EAS_AF=0.3542;AMR_AF=0.634;AFR_AF=0.5348;EUR_AF=0.6839;SAS_AF=0.7025;AA=T|||;VT=SNP
8	143227645	rs62514705	C	T	100	PASS	AC=577;AF=0.115216;AN=5008;NS=2504;DP=14849;EAS_AF=0.1151;AMR_AF=0.1758;AFR_AF=0.0083;EUR_AF=0.0845;SAS_AF=0.2485;AA=C|||;VT=SNP
8	143227933	rs7822913	A	G	100	PASS	AC=1243;AF=0.248203;AN=5008;NS=2504;DP=15015;EAS_AF=0.0913;AMR_AF=0.2738;AFR_AF=0.1551;EUR_AF=0.4384;SAS_AF=0.3221;AA=A|||;VT=SNP
8	143227935	rs62514706	G	A	100	PASS	AC=611;AF=0.122005;AN=5008;NS=2504;DP=15023;EAS_AF=0.1359;AMR_AF=0.1787;AFR_AF=0.0083;EUR_AF=0.0974;SAS_AF=0.2464;AA=G|||;VT=SNP
8	143228106	rs55965102	C	T	100	PASS	AC=560;AF=0.111821;AN=5008;NS=2504;DP=13156;EAS_AF=0.1478;AMR_AF=0.1542;AFR_AF=0.0159;EUR_AF=0.1571;SAS_AF=0.1278;AA=C|||;VT=SNP
8	143228226	rs62514707	G	T	100	PASS	AC=576;AF=0.115016;AN=5008;NS=2504;DP=18211;EAS_AF=0.1151;AMR_AF=0.1758;AFR_AF=0.0083;EUR_AF=0.0845;SAS_AF=0.2474;AA=G|||;VT=SNP
8	143228354	rs3934930	A	G	100	PASS	AC=2160;AF=0.43131;AN=5008;NS=2504;DP=17867;EAS_AF=0.2391;AMR_AF=0.4496;AFR_AF=0.4228;EUR_AF=0.5994;SAS_AF=0.455;AA=G|||;VT=SNP
8	143228376	rs62514708	T	C	100	PASS	AC=576;AF=0.115016;AN=5008;NS=2504;DP=17730;EAS_AF=0.1151;AMR_AF=0.1758;AFR_AF=0.0083;EUR_AF=0.0845;SAS_AF=0.2474;AA=C|||;VT=SNP
8	143228415	rs3934929	G	A	100	PASS	AC=2162;AF=0.431709;AN=5008;NS=2504;DP=15516;EAS_AF=0.2391;AMR_AF=0.4496;AFR_AF=0.4244;EUR_AF=0.5994;SAS_AF=0.455;AA=G|||;VT=SNP
8	143228716	rs11996200	G	A	100	PASS	AC=1205;AF=0.240615;AN=5008;NS=2504;DP=17613;EAS_AF=0.2589;AMR_AF=0.3401;AFR_AF=0.1377;EUR_AF=0.2406;SAS_AF=0.2904;AA=G|||;VT=SNP
8	143228831	rs72685554	C	T	100	PASS	AC=560;AF=0.111821;AN=5008;NS=2504;DP=17862;EAS_AF=0.1478;AMR_AF=0.1542;AFR_AF=0.0159;EUR_AF=0.1571;SAS_AF=0.1278;AA=C|||;VT=SNP
8	143228984	rs7461022	C	T	100	PASS	AC=2141;AF=0.427516;AN=5008;NS=2504;DP=12119;EAS_AF=0.2391;AMR_AF=0.4496;AFR_AF=0.4092;EUR_AF=0.5994;SAS_AF=0.454;AA=C|||;VT=SNP
8	143229094	rs62514709	C	A	100	PASS	AC=576;AF=0.115016;AN=5008;NS=2504;DP=16898;EAS_AF=0.1151;AMR_AF=0.1758;AFR_AF=0.0083;EUR_AF=0.0845;SAS_AF=0.2474;AA=C|||;VT=SNP
8	143229106	rs13259562	G	A	100	PASS	AC=1221;AF=0.24381;AN=5008;NS=2504;DP=16921;EAS_AF=0.0913;AMR_AF=0.2738;AFR_AF=0.1384;EUR_AF=0.4384;SAS_AF=0.3221;AA=G|||;VT=SNP
8	143229114	rs58490477	G	A	100	PASS	AC=589;AF=0.117612;AN=5008;NS=2504;DP=16923;EAS_AF=0.1478;AMR_AF=0.1556;AFR_AF=0.031;EUR_AF=0.162;SAS_AF=0.1309;AA=G|||;VT=SNP
8	143229124	rs11996322	G	C	100	PASS	AC=2760;AF=0.551118;AN=5008;NS=2504;DP=17056;EAS_AF=0.3542;AMR_AF=0.6268;AFR_AF=0.4493;EUR_AF=0.6839;SAS_AF=0.7014;AA=C|||;VT=SNP
8	143229304	rs13277497	T	G	100	PASS	AC=2856;AF=0.570288;AN=5008;NS=2504;DP=20235;EAS_AF=0.3542;AMR_AF=0.6354;AFR_AF=0.5174;EUR_AF=0.6839;SAS_AF=0.7014;AA=G|||;VT=SNP
8	143229315	rs59539070	G	A	100	PASS	AC=559;AF=0.111621;AN=5008;NS=2504;DP=20273;EAS_AF=0.1478;AMR_AF=0.1542;AFR_AF=0.0151;EUR_AF=0.1571;SAS_AF=0.1278;AA=G|||;VT=SNP
8	143229388	rs13267013	G	C	100	PASS	AC=2143;AF=0.427915;AN=5008;NS=2504;DP=20026;EAS_AF=0.2391;AMR_AF=0.4496;AFR_AF=0.4107;EUR_AF=0.5994;SAS_AF=0.454;AA=G|||;VT=SNP
8	143229500	rs11167129	C	A	100	PASS	AC=1396;AF=0.278754;AN=5008;NS=2504;DP=18386;EAS_AF=0.0913;AMR_AF=0.2781;AFR_AF=0.2617;EUR_AF=0.4433;SAS_AF=0.3262;AA=C|||;VT=SNP
8	143229695	rs11167130	C	T	100	PASS	AC=2112;AF=0.421725;AN=5008;NS=2504;DP=19158;EAS_AF=0.2331;AMR_AF=0.4496;AFR_AF=0.3926;EUR_AF=0.5984;SAS_AF=0.454;AA=C|||;VT=SNP
8	143229759	rs57304954	G	A	100	PASS	AC=2140;AF=0.427316;AN=5008;NS=2504;DP=19173;EAS_AF=0.2391;AMR_AF=0.4496;AFR_AF=0.4085;EUR_AF=0.5994;SAS_AF=0.454;AA=G|||;VT=SNP
8	143229806	rs67088171	G	A	100	PASS	AC=2141;AF=0.427516;AN=5008;NS=2504;DP=19610;EAS_AF=0.2391;AMR_AF=0.4496;AFR_AF=0.4085;EUR_AF=0.5994;SAS_AF=0.455;AA=g|||;VT=SNP
8	143230396	rs62514710	G	C	100	PASS	AC=2734;AF=0.545927;AN=5008;NS=2504;DP=15280;EAS_AF=0.3552;AMR_AF=0.6268;AFR_AF=0.4274;EUR_AF=0.6849;SAS_AF=0.7025;AA=C|||;VT=SNP
8	143230429	rs62514711	A	G	100	PASS	AC=576;AF=0.115016;AN=5008;NS=2504;DP=16936;EAS_AF=0.1151;AMR_AF=0.1758;AFR_AF=0.0083;EUR_AF=0.0845;SAS_AF=0.2474;AA=A|||;VT=SNP
8	143230657	rs67089026	G	T	100	PASS	AC=718;AF=0.143371;AN=5008;NS=2504;DP=18850;EAS_AF=0.1419;AMR_AF=0.17;AFR_AF=0.1316;EUR_AF=0.1571;SAS_AF=0.1278;AA=G|||;VT=SNP
8	143231415	rs62514712	G	A	100	PASS	AC=577;AF=0.115216;AN=5008;NS=2504;DP=21503;EAS_AF=0.1161;AMR_AF=0.1758;AFR_AF=0.0083;EUR_AF=0.0845;SAS_AF=0.2474;AA=G|||;VT=SNP
8	143233052	rs13266904	A	G	100	PASS	AC=2009;AF=0.401158;AN=5008;NS=2504;DP=11800;EAS_AF=0.2073;AMR_AF=0.4582;AFR_AF=0.2965;EUR_AF=0.5268;SAS_AF=0.5726;AA=g|||;VT=SNP
8	143233312	rs10110636	A	G	100	PASS	AC=1439;AF=0.28734;AN=5008;NS=2504;DP=9314;EAS_AF=0.0913;AMR_AF=0.2824;AFR_AF=0.289;EUR_AF=0.4423;SAS_AF=0.3313;AA=G|||;VT=SNP
8	143233431	rs10113665	T	C	100	PASS	AC=1438;AF=0.287141;AN=5008;NS=2504;DP=13113;EAS_AF=0.0913;AMR_AF=0.281;AFR_AF=0.289;EUR_AF=0.4423;SAS_AF=0.3313;AA=C|||;VT=SNP
8	143233571	rs7817259	A	G	100	PASS	AC=3266;AF=0.652157;AN=5008;NS=2504;DP=15067;EAS_AF=0.3492;AMR_AF=0.6801;AFR_AF=0.7882;EUR_AF=0.7068;SAS_AF=0.7045;AA=G|||;VT=SNP
8	143233677	rs10085978	T	C	100	PASS	AC=2047;AF=0.408746;AN=5008;NS=2504;DP=16339;EAS_AF=0.2073;AMR_AF=0.4798;AFR_AF=0.2973;EUR_AF=0.5467;SAS_AF=0.5746;AA=C|||;VT=SNP
8	143234198	rs28571173	T	A	100	PASS	AC=1433;AF=0.286142;AN=5008;NS=2504;DP=18548;EAS_AF=0.0913;AMR_AF=0.2824;AFR_AF=0.289;EUR_AF=0.4423;SAS_AF=0.3252;AA=A|||;VT=SNP
8	143234242	rs67297611	A	C	100	PASS	AC=718;AF=0.143371;AN=5008;NS=2504;DP=19031;EAS_AF=0.1419;AMR_AF=0.17;AFR_AF=0.1286;EUR_AF=0.159;SAS_AF=0.1299;AA=A|||;VT=SNP
8	143234263	rs7461286	T	C	100	PASS	AC=1433;AF=0.286142;AN=5008;NS=2504;DP=18270;EAS_AF=0.0913;AMR_AF=0.2824;AFR_AF=0.289;EUR_AF=0.4423;SAS_AF=0.3252;AA=C|||;VT=SNP
8	143234609	rs7465378	G	A	100	PASS	AC=715;AF=0.142772;AN=5008;NS=2504;DP=16901;EAS_AF=0.1419;AMR_AF=0.1686;AFR_AF=0.1286;EUR_AF=0.1571;SAS_AF=0.1299;AA=G|||;VT=SNP
8	143234817	rs10099944	G	A	100	PASS	AC=1435;AF=0.286542;AN=5008;NS=2504;DP=18312;EAS_AF=0.0913;AMR_AF=0.2824;AFR_AF=0.2905;EUR_AF=0.4433;SAS_AF=0.3241;AA=G|||;VT=SNP
8	143234923	rs10090285	T	C	100	PASS	AC=2983;AF=0.595647;AN=5008;NS=2504;DP=16325;EAS_AF=0.3492;AMR_AF=0.6585;AFR_AF=0.5885;EUR_AF=0.7038;SAS_AF=0.7035;AA=C|||;VT=SNP
8	143234964	rs62514713	C	T	100	PASS	AC=612;AF=0.122204;AN=5008;NS=2504;DP=16295;EAS_AF=0.1161;AMR_AF=0.196;AFR_AF=0.0076;EUR_AF=0.1044;SAS_AF=0.2495;AA=C|||;VT=SNP
8	143235004	rs10087298	A	G	100	PASS	AC=1432;AF=0.285942;AN=5008;NS=2504;DP=16517;EAS_AF=0.0913;AMR_AF=0.2824;AFR_AF=0.289;EUR_AF=0.4423;SAS_AF=0.3241;AA=a|||;VT=SNP
8	143235054	rs10100233	G	C	100	PASS	AC=1432;AF=0.285942;AN=5008;NS=2504;DP=17657;EAS_AF=0.0913;AMR_AF=0.2824;AFR_AF=0.289;EUR_AF=0.4423;SAS_AF=0.3241;AA=C|||;VT=SNP
8	143235058	rs62514714	C	A	100	PASS	AC=612;AF=0.122204;AN=5008;NS=2504;DP=17868;EAS_AF=0.1161;AMR_AF=0.196;AFR_AF=0.0076;EUR_AF=0.1044;SAS_AF=0.2495;AA=c|||;VT=SNP
8	143235315	rs10104197	C	G	100	PASS	AC=1441;AF=0.28774;AN=5008;NS=2504;DP=18007;EAS_AF=0.0913;AMR_AF=0.2839;AFR_AF=0.2897;EUR_AF=0.4423;SAS_AF=0.3313;AA=C|||;VT=SNP
8	143235330	rs13258478	C	G	100	PASS	AC=1233;AF=0.246206;AN=5008;NS=2504;DP=17931;EAS_AF=0.0913;AMR_AF=0.2767;AFR_AF=0.1422;EUR_AF=0.4384;SAS_AF=0.3272;AA=C|||;VT=SNP
8	143235334	rs10093579	T	C	100	PASS	AC=3132;AF=0.625399;AN=5008;NS=2504;DP=17854;EAS_AF=0.3502;AMR_AF=0.6657;AFR_AF=0.6959;EUR_AF=0.7038;SAS_AF=0.7045;AA=C|||;VT=SNP
8	143235368	rs7463055	A	G	100	PASS	AC=4516;AF=0.901757;AN=5008;NS=2504;DP=17924;EAS_AF=0.7421;AMR_AF=0.8876;AFR_AF=0.9962;EUR_AF=0.9463;SAS_AF=0.9029;AA=G|||;VT=SNP
8	143235383	rs11996220	C	T	100	PASS	AC=718;AF=0.143371;AN=5008;NS=2504;DP=17738;EAS_AF=0.1419;AMR_AF=0.1686;AFR_AF=0.1309;EUR_AF=0.1571;SAS_AF=0.1299;AA=C|||;VT=SNP
8	143235443	rs10093719	T	C	100	PASS	AC=1605;AF=0.320487;AN=5008;NS=2504;DP=16553;EAS_AF=0.1002;AMR_AF=0.2896;AFR_AF=0.4032;EUR_AF=0.4423;SAS_AF=0.3323;AA=C|||;VT=SNP
8	143235506	rs7828873	C	T	100	PASS	AC=722;AF=0.144169;AN=5008;NS=2504;DP=17353;EAS_AF=0.1438;AMR_AF=0.17;AFR_AF=0.1301;EUR_AF=0.159;SAS_AF=0.1299;AA=C|||;VT=SNP
8	143235563	rs10090782	A	G	100	PASS	AC=1447;AF=0.288938;AN=5008;NS=2504;DP=19109;EAS_AF=0.0913;AMR_AF=0.2896;AFR_AF=0.2882;EUR_AF=0.4463;SAS_AF=0.3313;AA=A|||;VT=SNP
8	143235800	rs62514715	A	G	100	PASS	AC=617;AF=0.123203;AN=5008;NS=2504;DP=15814;EAS_AF=0.1161;AMR_AF=0.196;AFR_AF=0.0091;EUR_AF=0.1044;SAS_AF=0.2526;AA=A|||;VT=SNP
8	143235878	rs7829436	C	T	100	PASS	AC=713;AF=0.142372;AN=5008;NS=2504;DP=16124;EAS_AF=0.1419;AMR_AF=0.1686;AFR_AF=0.1278;EUR_AF=0.1571;SAS_AF=0.1288;AA=C|||;VT=SNP
8	143235886	rs58659737	G	A	100	PASS	AC=607;AF=0.121206;AN=5008;NS=2504;DP=16234;EAS_AF=0.1161;AMR_AF=0.196;AFR_AF=0.0083;EUR_AF=0.1044;SAS_AF=0.2434;AA=g|||;VT=SNP
8	143236251	rs13248553	G	A	100	PASS	AC=1220;AF=0.24361;AN=5008;NS=2504;DP=17792;EAS_AF=0.0903;AMR_AF=0.2752;AFR_AF=0.1415;EUR_AF=0.4384;SAS_AF=0.317;AA=G|||;VT=SNP
8	143236759	rs7463437	C	T	100	PASS	AC=1422;AF=0.283946;AN=5008;NS=2504;DP=18771;EAS_AF=0.0913;AMR_AF=0.2824;AFR_AF=0.2882;EUR_AF=0.4423;SAS_AF=0.3149;AA=C|||;VT=SNP
8	143237008	rs60375626	C	T	100	PASS	AC=582;AF=0.116214;AN=5008;NS=2504;DP=21570;EAS_AF=0.1161;AMR_AF=0.1859;AFR_AF=0.0076;EUR_AF=0.0954;SAS_AF=0.2352;AA=c|||;VT=SNP
8	143237163	rs13261991	T	G	100	PASS	AC=1491;AF=0.297724;AN=5008;NS=2504;DP=20355;EAS_AF=0.0923;AMR_AF=0.3329;AFR_AF=0.289;EUR_AF=0.4622;SAS_AF=0.3272;AA=G|||;VT=SNP
8	143237228	rs62514718	C	T	100	PASS	AC=598;AF=0.119409;AN=5008;NS=2504;DP=18360;EAS_AF=0.1161;AMR_AF=0.1873;AFR_AF=0.0189;EUR_AF=0.0954;SAS_AF=0.2352;AA=C|||;VT=SNP
8	143237526	rs13259444	G	A	100	PASS	AC=1464;AF=0.292332;AN=5008;NS=2504;DP=16564;EAS_AF=0.0923;AMR_AF=0.3386;AFR_AF=0.2723;EUR_AF=0.4602;SAS_AF=0.32;AA=G|||;VT=SNP
8	143238483	rs7843340	C	T	100	PASS	AC=3343;AF=0.667532;AN=5008;NS=2504;DP=21781;EAS_AF=0.3393;AMR_AF=0.7277;AFR_AF=0.8139;EUR_AF=0.7237;SAS_AF=0.7076;AA=T|||;VT=SNP
8	143239609	rs7820713	A	G	100	PASS	AC=3186;AF=0.636182;AN=5008;NS=2504;DP=18379;EAS_AF=0.3542;AMR_AF=0.7147;AFR_AF=0.6876;EUR_AF=0.7247;SAS_AF=0.7106;AA=G|||;VT=SNP
8	143239831	rs13248212	A	G	100	PASS	AC=2738;AF=0.546725;AN=5008;NS=2504;DP=18333;EAS_AF=0.3542;AMR_AF=0.6931;AFR_AF=0.3578;EUR_AF=0.7237;SAS_AF=0.7147;AA=G|||;VT=SNP
8	143240033	rs7461054	A	C	100	PASS	AC=2729;AF=0.544928;AN=5008;NS=2504;DP=18920;EAS_AF=0.3532;AMR_AF=0.6902;AFR_AF=0.3585;EUR_AF=0.7237;SAS_AF=0.7076;AA=C|||;VT=SNP
8	143240263	rs7463731	G	A	100	PASS	AC=2873;AF=0.573682;AN=5008;NS=2504;DP=17155;EAS_AF=0.3522;AMR_AF=0.6758;AFR_AF=0.5212;EUR_AF=0.6759;SAS_AF=0.6953;AA=G|||;VT=SNP
8	143241059	rs13255560	G	A	100	PASS	AC=1920;AF=0.383387;AN=5008;NS=2504;DP=15946;EAS_AF=0.2103;AMR_AF=0.5202;AFR_AF=0.1649;EUR_AF=0.5686;SAS_AF=0.5695;AA=G|||;VT=SNP
8	143241087	rs79542571	G	A	100	PASS	AC=750;AF=0.14976;AN=5008;NS=2504;DP=14861;EAS_AF=0.1409;AMR_AF=0.1686;AFR_AF=0.1649;EUR_AF=0.1511;SAS_AF=0.1237;AA=G|||;VT=SNP
8	143241297	rs13263134	G	A	100	PASS	AC=3478;AF=0.694489;AN=5008;NS=2504;DP=18415;EAS_AF=0.3512;AMR_AF=0.7406;AFR_AF=0.9039;EUR_AF=0.7266;SAS_AF=0.6994;AA=A|||;VT=SNP
8	143241795	rs13275376	T	C	100	PASS	AC=3262;AF=0.651358;AN=5008;NS=2504;DP=17697;EAS_AF=0.3522;AMR_AF=0.7248;AFR_AF=0.7519;EUR_AF=0.7247;SAS_AF=0.6963;AA=C|||;VT=SNP
8	143241798	rs13264622	G	A	100	PASS	AC=1895;AF=0.378395;AN=5008;NS=2504;DP=17720;EAS_AF=0.2103;AMR_AF=0.5014;AFR_AF=0.1717;EUR_AF=0.5487;SAS_AF=0.5685;AA=G|||;VT=SNP
8	143241799	rs73716133	G	T	100	PASS	AC=643;AF=0.128395;AN=5008;NS=2504;DP=17664;EAS_AF=0.1409;AMR_AF=0.1643;AFR_AF=0.0817;EUR_AF=0.1531;SAS_AF=0.1278;AA=G|||;VT=SNP
8	143242320	rs7831563	A	T	100	PASS	AC=768;AF=0.153355;AN=5008;NS=2504;DP=15581;EAS_AF=0.1409;AMR_AF=0.2421;AFR_AF=0.1346;EUR_AF=0.1531;SAS_AF=0.1288;AA=A|||;VT=SNP
8	143242434	rs6583594	C	T	100	PASS	AC=3443;AF=0.6875;AN=5008;NS=2504;DP=19456;EAS_AF=0.3522;AMR_AF=0.7378;AFR_AF=0.8873;EUR_AF=0.7237;SAS_AF=0.6902;AA=T|||;VT=SNP
8	143243745	rs7463357	C	T	100	PASS	AC=701;AF=0.139976;AN=5008;NS=2504;DP=26349;EAS_AF=0.1409;AMR_AF=0.1657;AFR_AF=0.1286;EUR_AF=0.1491;SAS_AF=0.1268;AA=C|||;VT=SNP
8	143244145	rs56651696	G	A	100	PASS	AC=3229;AF=0.644768;AN=5008;NS=2504;DP=29367;EAS_AF=0.3482;AMR_AF=0.7061;AFR_AF=0.7595;EUR_AF=0.6998;SAS_AF=0.6953;AA=-|||;VT=SNP
8	143244485	rs56651660	G	A	100	PASS	AC=1897;AF=0.378794;AN=5008;NS=2504;DP=30191;EAS_AF=0.2093;AMR_AF=0.5014;AFR_AF=0.171;EUR_AF=0.5477;SAS_AF=0.5736;AA=-|||;VT=SNP
8	143244771	rs111161526	C	T	100	PASS	AC=1893;AF=0.377995;AN=5008;NS=2504;DP=28176;EAS_AF=0.2093;AMR_AF=0.5014;AFR_AF=0.1687;EUR_AF=0.5467;SAS_AF=0.5736;AA=T|||;VT=SNP
8	143246016	rs58705028	T	C	100	PASS	AC=3532;AF=0.705272;AN=5008;NS=2504;DP=24399;EAS_AF=0.3542;AMR_AF=0.755;AFR_AF=0.9062;EUR_AF=0.7435;SAS_AF=0.7209;AA=C|||;VT=SNP
8	143246165	rs11991419	T	G	100	PASS	AC=3324;AF=0.663738;AN=5008;NS=2504;DP=21251;EAS_AF=0.3532;AMR_AF=0.7363;AFR_AF=0.7648;EUR_AF=0.7386;SAS_AF=0.7188;AA=G|||;VT=SNP
8	143246244	rs11995307	A	G	100	PASS	AC=3315;AF=0.661941;AN=5008;NS=2504;DP=20039;EAS_AF=0.3532;AMR_AF=0.7363;AFR_AF=0.764;EUR_AF=0.7386;SAS_AF=0.7106;AA=A|||;VT=SNP
8	143246307	rs11996095	T	C	100	PASS	AC=3327;AF=0.664337;AN=5008;NS=2504;DP=19874;EAS_AF=0.3552;AMR_AF=0.7392;AFR_AF=0.767;EUR_AF=0.7406;SAS_AF=0.7127;AA=C|||;VT=SNP
8	143246555	rs7462473	A	G	100	PASS	AC=3524;AF=0.703674;AN=5008;NS=2504;DP=16219;EAS_AF=0.3552;AMR_AF=0.7536;AFR_AF=0.9062;EUR_AF=0.7416;SAS_AF=0.7147;AA=G|||;VT=SNP
8	143247327	rs7000077	A	G	100	PASS	AC=3482;AF=0.695288;AN=5008;NS=2504;DP=17726;EAS_AF=0.3482;AMR_AF=0.7493;AFR_AF=0.8858;EUR_AF=0.7356;SAS_AF=0.7157;AA=A|||;VT=SNP
8	143247331	rs10429387	A	C	100	PASS	AC=3482;AF=0.695288;AN=5008;NS=2504;DP=17565;EAS_AF=0.3482;AMR_AF=0.7493;AFR_AF=0.8858;EUR_AF=0.7356;SAS_AF=0.7157;AA=C|||;VT=SNP
8	143247678	rs11167132	T	C	100	PASS	AC=3245;AF=0.647963;AN=5008;NS=2504;DP=17521;EAS_AF=0.3522;AMR_AF=0.7478;AFR_AF=0.646;EUR_AF=0.7922;SAS_AF=0.7362;AA=c|||;VT=SNP
8	143247742	rs11781880	C	T	100	PASS	AC=1216;AF=0.242812;AN=5008;NS=2504;DP=15833;EAS_AF=0.0575;AMR_AF=0.3026;AFR_AF=0.2231;EUR_AF=0.4245;SAS_AF=0.2311;AA=c|||;VT=SNP
8	143248197	rs11997375	T	C	100	PASS	AC=1456;AF=0.290735;AN=5008;NS=2504;DP=15122;EAS_AF=0.1567;AMR_AF=0.1931;AFR_AF=0.6641;EUR_AF=0.1461;SAS_AF=0.1421;AA=C|||;VT=SNP
8	143248744	rs12550523	T	C	100	PASS	AC=3049;AF=0.608826;AN=5008;NS=2504;DP=12333;EAS_AF=0.4921;AMR_AF=0.5576;AFR_AF=0.7345;EUR_AF=0.6581;SAS_AF=0.545;AA=C|||;VT=SNP
8	143249161	rs7832870	C	T	100	PASS	AC=471;AF=0.0940495;AN=5008;NS=2504;DP=13108;EAS_AF=0.1012;AMR_AF=0.0375;AFR_AF=0.1732;EUR_AF=0.0457;SAS_AF=0.0695;AA=C|||;VT=SNP
8	143249252	rs6583595	T	C	100	PASS	AC=3709;AF=0.740615;AN=5008;NS=2504;DP=13231;EAS_AF=0.5188;AMR_AF=0.7795;AFR_AF=0.8676;EUR_AF=0.8002;SAS_AF=0.7086;AA=C|||;VT=SNP
8	143249727	rs7823353	G	A	100	PASS	AC=1154;AF=0.230431;AN=5008;NS=2504;DP=18874;EAS_AF=0.372;AMR_AF=0.1369;AFR_AF=0.3472;EUR_AF=0.0736;SAS_AF=0.1544;AA=G|||;VT=SNP
8	143250360	rs73716134	A	G	100	PASS	AC=481;AF=0.0960463;AN=5008;NS=2504;DP=19727;EAS_AF=0.1062;AMR_AF=0.0403;AFR_AF=0.1808;EUR_AF=0.0477;SAS_AF=0.0603;AA=A|||;VT=SNP
8	143250541	rs12543791	G	A	100	PASS	AC=682;AF=0.136182;AN=5008;NS=2504;DP=18289;EAS_AF=0.2679;AMR_AF=0.0994;AFR_AF=0.177;EUR_AF=0.0249;SAS_AF=0.0859;AA=G|||;VT=SNP
8	143250641	rs55801296	G	A	100	PASS	AC=615;AF=0.122804;AN=5008;NS=2504;DP=16643;EAS_AF=0.0317;AMR_AF=0.2305;AFR_AF=0.0726;EUR_AF=0.165;SAS_AF=0.1646;AA=G|||;VT=SNP
8	143250705	rs55881986	C	A	100	PASS	AC=1074;AF=0.214457;AN=5008;NS=2504;DP=18243;EAS_AF=0.0317;AMR_AF=0.2608;AFR_AF=0.3994;EUR_AF=0.17;SAS_AF=0.1656;AA=C|||;VT=SNP
8	143250850	rs55749264	T	C	100	PASS	AC=2133;AF=0.425919;AN=5008;NS=2504;DP=18915;EAS_AF=0.4127;AMR_AF=0.4078;AFR_AF=0.6483;EUR_AF=0.2664;SAS_AF=0.316;AA=C|||;VT=SNP
8	143251327	rs4976997	G	A	100	PASS	AC=722;AF=0.144169;AN=5008;NS=2504;DP=16362;EAS_AF=0.3085;AMR_AF=0.0994;AFR_AF=0.1793;EUR_AF=0.0249;SAS_AF=0.0818;AA=g|||;VT=SNP
8	143251402	rs4976958	T	C	100	PASS	AC=2074;AF=0.414137;AN=5008;NS=2504;DP=17239;EAS_AF=0.4484;AMR_AF=0.3919;AFR_AF=0.6112;EUR_AF=0.2366;SAS_AF=0.3108;AA=C|||;VT=SNP
8	143251458	rs4976959	T	C	100	PASS	AC=898;AF=0.179313;AN=5008;NS=2504;DP=19602;EAS_AF=0.2857;AMR_AF=0.1354;AFR_AF=0.1876;EUR_AF=0.1372;SAS_AF=0.1329;AA=C|||;VT=SNP
8	143251616	rs7823186	T	C	100	PASS	AC=3762;AF=0.751198;AN=5008;NS=2504;DP=19079;EAS_AF=0.5397;AMR_AF=0.7767;AFR_AF=0.9251;EUR_AF=0.7883;SAS_AF=0.6779;AA=t|||;VT=SNP
8	143251861	rs56239519	G	A	100	PASS	AC=782;AF=0.15615;AN=5008;NS=2504;DP=18391;EAS_AF=0.2728;AMR_AF=0.1268;AFR_AF=0.143;EUR_AF=0.1083;SAS_AF=0.1237;AA=G|||;VT=SNP
8	143251969	rs11785809	C	T	100	PASS	AC=2417;AF=0.482628;AN=5008;NS=2504;DP=18832;EAS_AF=0.2361;AMR_AF=0.6254;AFR_AF=0.5393;EUR_AF=0.6392;SAS_AF=0.3978;AA=C|||;VT=SNP
8	143252039	rs56254596	T	G	100	PASS	AC=2095;AF=0.418331;AN=5008;NS=2504;DP=19253;EAS_AF=0.4256;AMR_AF=0.3948;AFR_AF=0.643;EUR_AF=0.2396;SAS_AF=0.3078;AA=G|||;VT=SNP
8	143252184	rs11776418	T	C	100	PASS	AC=2889;AF=0.576877;AN=5008;NS=2504;DP=18898;EAS_AF=0.2718;AMR_AF=0.647;AFR_AF=0.7209;EUR_AF=0.6541;SAS_AF=0.5675;AA=C|||;VT=SNP
8	143252274	rs59162367	A	G	100	PASS	AC=946;AF=0.188898;AN=5008;NS=2504;DP=20083;EAS_AF=0.2907;AMR_AF=0.134;AFR_AF=0.2224;EUR_AF=0.1362;SAS_AF=0.1319;AA=G|||;VT=SNP
8	143252328	rs58192102	G	A	100	PASS	AC=885;AF=0.176717;AN=5008;NS=2504;DP=19203;EAS_AF=0.2867;AMR_AF=0.1326;AFR_AF=0.1815;EUR_AF=0.1362;SAS_AF=0.1299;AA=G|||;VT=SNP
8	143252446	rs73375415	A	G	100	PASS	AC=929;AF=0.185503;AN=5008;NS=2504;DP=20064;EAS_AF=0.2917;AMR_AF=0.1354;AFR_AF=0.2057;EUR_AF=0.1372;SAS_AF=0.1339;AA=A|||;VT=SNP
8	143252478	rs73375418	G	A	100	PASS	AC=893;AF=0.178315;AN=5008;NS=2504;DP=19949;EAS_AF=0.2956;AMR_AF=0.134;AFR_AF=0.1808;EUR_AF=0.1362;SAS_AF=0.1288;AA=G|||;VT=SNP
8	143252526	rs73375420	G	A	100	PASS	AC=899;AF=0.179513;AN=5008;NS=2504;DP=19434;EAS_AF=0.2927;AMR_AF=0.134;AFR_AF=0.1808;EUR_AF=0.1372;SAS_AF=0.137;AA=G|||;VT=SNP
8	143252943	rs57070783	A	G	100	PASS	AC=885;AF=0.176717;AN=5008;NS=2504;DP=17578;EAS_AF=0.2897;AMR_AF=0.1326;AFR_AF=0.1823;EUR_AF=0.1362;SAS_AF=0.1258;AA=A|||;VT=SNP
8	143252973	rs60325150	C	T	100	PASS	AC=944;AF=0.188498;AN=5008;NS=2504;DP=16637;EAS_AF=0.1409;AMR_AF=0.2392;AFR_AF=0.2844;EUR_AF=0.0875;SAS_AF=0.1759;AA=C|||;VT=SNP
8	143253079	rs112601708	C	T	100	PASS	AC=845;AF=0.16873;AN=5008;NS=2504;DP=16171;EAS_AF=0.2927;AMR_AF=0.1254;AFR_AF=0.1528;EUR_AF=0.1352;SAS_AF=0.1278;AA=C|||;VT=SNP
8	143253086	rs77374799	G	A	100	PASS	AC=885;AF=0.176717;AN=5008;NS=2504;DP=16063;EAS_AF=0.2927;AMR_AF=0.1282;AFR_AF=0.1815;EUR_AF=0.1352;SAS_AF=0.1278;AA=G|||;VT=SNP
8	143253090	rs77148793	C	T	100	PASS	AC=885;AF=0.176717;AN=5008;NS=2504;DP=15901;EAS_AF=0.2927;AMR_AF=0.1282;AFR_AF=0.1815;EUR_AF=0.1352;SAS_AF=0.1278;AA=C|||;VT=SNP
8	143253094	rs79913391	G	A	100	PASS	AC=885;AF=0.176717;AN=5008;NS=2504;DP=15861;EAS_AF=0.2927;AMR_AF=0.1282;AFR_AF=0.1815;EUR_AF=0.1352;SAS_AF=0.1278;AA=G|||;VT=SNP
8	143253186	rs56041768	T	C	100	PASS	AC=884;AF=0.176518;AN=5008;NS=2504;DP=16124;EAS_AF=0.1409;AMR_AF=0.2363;AFR_AF=0.2421;EUR_AF=0.0865;SAS_AF=0.1748;AA=T|||;VT=SNP
8	143253271	rs55671251	G	A	100	PASS	AC=1130;AF=0.225639;AN=5008;NS=2504;DP=18229;EAS_AF=0.1448;AMR_AF=0.2507;AFR_AF=0.4175;EUR_AF=0.0905;SAS_AF=0.1708;AA=G|||;VT=SNP
8	143253443	rs56217456	T	C	100	PASS	AC=1137;AF=0.227037;AN=5008;NS=2504;DP=15059;EAS_AF=0.1409;AMR_AF=0.2507;AFR_AF=0.4168;EUR_AF=0.0964;SAS_AF=0.1769;AA=C|||;VT=SNP
8	143253837	rs73716135	T	C	100	PASS	AC=884;AF=0.176518;AN=5008;NS=2504;DP=21336;EAS_AF=0.1409;AMR_AF=0.2363;AFR_AF=0.2413;EUR_AF=0.0865;SAS_AF=0.1759;AA=T|||;VT=SNP
8	143254037	rs7003922	T	C	100	PASS	AC=1776;AF=0.354633;AN=5008;NS=2504;DP=18967;EAS_AF=0.4306;AMR_AF=0.3718;AFR_AF=0.4297;EUR_AF=0.2217;SAS_AF=0.2996;AA=C|||;VT=SNP
8	143254270	rs73716136	G	A	100	PASS	AC=888;AF=0.177316;AN=5008;NS=2504;DP=18754;EAS_AF=0.1409;AMR_AF=0.2392;AFR_AF=0.2436;EUR_AF=0.0855;SAS_AF=0.1759;AA=G|||;VT=SNP
8	143254341	rs6999695	A	G	100	PASS	AC=1828;AF=0.365016;AN=5008;NS=2504;DP=16905;EAS_AF=0.4385;AMR_AF=0.3718;AFR_AF=0.4554;EUR_AF=0.2217;SAS_AF=0.3098;AA=A|||;VT=SNP
8	143254549	rs73375424	A	G	100	PASS	AC=841;AF=0.167931;AN=5008;NS=2504;DP=19202;EAS_AF=0.2907;AMR_AF=0.1297;AFR_AF=0.1498;EUR_AF=0.1352;SAS_AF=0.1268;AA=A|||;VT=SNP
8	143254940	rs73375426	G	T	100	PASS	AC=830;AF=0.165735;AN=5008;NS=2504;DP=18979;EAS_AF=0.2907;AMR_AF=0.1297;AFR_AF=0.1415;EUR_AF=0.1352;SAS_AF=0.1268;AA=G|||;VT=SNP
8	143255593	rs73375429	G	C	100	PASS	AC=856;AF=0.170927;AN=5008;NS=2504;DP=19512;EAS_AF=0.2907;AMR_AF=0.1398;AFR_AF=0.1452;EUR_AF=0.1431;SAS_AF=0.1329;AA=G|||;VT=SNP
8	143256695	rs7831744	G	C	100	PASS	AC=1567;AF=0.312899;AN=5008;NS=2504;DP=21670;EAS_AF=0.1151;AMR_AF=0.402;AFR_AF=0.1755;EUR_AF=0.5726;SAS_AF=0.3722;AA=G|||;VT=SNP
8	143256699	rs7817648	A	G	100	PASS	AC=515;AF=0.102835;AN=5008;NS=2504;DP=21949;EAS_AF=0.1081;AMR_AF=0.0418;AFR_AF=0.2042;EUR_AF=0.0487;SAS_AF=0.0593;AA=A|||;VT=SNP
8	143257005	rs73375432	T	C	100	PASS	AC=830;AF=0.165735;AN=5008;NS=2504;DP=17198;EAS_AF=0.3056;AMR_AF=0.1066;AFR_AF=0.1445;EUR_AF=0.1282;SAS_AF=0.1309;AA=T|||;VT=SNP
8	143257113	rs7845817	C	T	100	PASS	AC=2212;AF=0.441693;AN=5008;NS=2504;DP=19702;EAS_AF=0.4435;AMR_AF=0.3646;AFR_AF=0.764;EUR_AF=0.2137;SAS_AF=0.2935;AA=T|||;VT=SNP
8	143257317	rs7846108	C	T	100	PASS	AC=1238;AF=0.247204;AN=5008;NS=2504;DP=16586;EAS_AF=0.1339;AMR_AF=0.255;AFR_AF=0.5129;EUR_AF=0.0875;SAS_AF=0.1636;AA=C|||;VT=SNP
8	143257568	rs73375434	A	G	100	PASS	AC=812;AF=0.162141;AN=5008;NS=2504;DP=17432;EAS_AF=0.3036;AMR_AF=0.0937;AFR_AF=0.1422;EUR_AF=0.1252;SAS_AF=0.1299;AA=A|||;VT=SNP
8	143257760	rs28655823	G	C	100	PASS	AC=1253;AF=0.2502;AN=5008;NS=2504;DP=15301;EAS_AF=0.1379;AMR_AF=0.2666;AFR_AF=0.5144;EUR_AF=0.0875;SAS_AF=0.1646;AA=G|||;VT=SNP
8	143257795	rs7007430	G	C	100	PASS	AC=811;AF=0.161941;AN=5008;NS=2504;DP=14493;EAS_AF=0.3036;AMR_AF=0.0937;AFR_AF=0.1422;EUR_AF=0.1252;SAS_AF=0.1288;AA=G|||;VT=SNP
8	143258503	rs11167133	T	C	100	PASS	AC=3787;AF=0.75619;AN=5008;NS=2504;DP=17769;EAS_AF=0.5615;AMR_AF=0.7853;AFR_AF=0.9213;EUR_AF=0.7932;SAS_AF=0.6748;AA=t|||;VT=SNP
8	143258521	rs7460879	C	T	100	PASS	AC=1249;AF=0.249401;AN=5008;NS=2504;DP=18272;EAS_AF=0.1369;AMR_AF=0.2666;AFR_AF=0.5219;EUR_AF=0.0875;SAS_AF=0.1513;AA=C|||;VT=SNP
8	143258721	rs7460934	C	T	100	PASS	AC=1266;AF=0.252796;AN=5008;NS=2504;DP=12958;EAS_AF=0.1379;AMR_AF=0.2666;AFR_AF=0.5363;EUR_AF=0.0845;SAS_AF=0.1513;AA=T|||;VT=SNP
8	143258804	rs7464741	G	A	100	PASS	AC=350;AF=0.0698882;AN=5008;NS=2504;DP=13967;EAS_AF=0.1062;AMR_AF=0.0303;AFR_AF=0.093;EUR_AF=0.0477;SAS_AF=0.0521;AA=G|||;VT=SNP
8	143259173	rs4075825	T	A	100	PASS	AC=2556;AF=0.510383;AN=5008;NS=2504;DP=18404;EAS_AF=0.4187;AMR_AF=0.5159;AFR_AF=0.4592;EUR_AF=0.6869;SAS_AF=0.4888;AA=T|||;VT=SNP
8	143259220	rs4075826	C	G	100	PASS	AC=3788;AF=0.75639;AN=5008;NS=2504;DP=18478;EAS_AF=0.5536;AMR_AF=0.7954;AFR_AF=0.9629;EUR_AF=0.7913;SAS_AF=0.6227;AA=G|||;VT=SNP
8	143259455	rs7828532	A	C	100	PASS	AC=913;AF=0.182308;AN=5008;NS=2504;DP=16470;EAS_AF=0.1101;AMR_AF=0.0634;AFR_AF=0.4992;EUR_AF=0.0427;SAS_AF=0.0562;AA=A|||;VT=SNP
8	143259528	rs73375438	C	T	100	PASS	AC=797;AF=0.159145;AN=5008;NS=2504;DP=16281;EAS_AF=0.3115;AMR_AF=0.098;AFR_AF=0.1384;EUR_AF=0.1213;SAS_AF=0.1125;AA=C|||;VT=SNP
8	143259675	rs35275531	C	A	100	PASS	AC=400;AF=0.0798722;AN=5008;NS=2504;DP=12428;EAS_AF=0.0347;AMR_AF=0.2161;AFR_AF=0.0507;EUR_AF=0.0517;SAS_AF=0.0982;AA=C|||;VT=SNP
8	143259732	rs7836666	T	C	100	PASS	AC=668;AF=0.133387;AN=5008;NS=2504;DP=9949;EAS_AF=0.1161;AMR_AF=0.049;AFR_AF=0.3048;EUR_AF=0.0517;SAS_AF=0.0634;AA=T|||;VT=SNP
8	143259889	rs4075397	A	G	100	PASS	AC=413;AF=0.0824681;AN=5008;NS=2504;DP=17436;EAS_AF=0.0278;AMR_AF=0.1988;AFR_AF=0.0953;EUR_AF=0.0348;SAS_AF=0.0879;AA=G|||;VT=SNP
8	143260694	rs4976988	T	C	100	PASS	AC=4405;AF=0.879593;AN=5008;NS=2504;DP=13390;EAS_AF=0.6677;AMR_AF=0.964;AFR_AF=0.9947;EUR_AF=0.9264;SAS_AF=0.8344;AA=C|||;VT=SNP
8	143260834	rs4976989	G	A	100	PASS	AC=2135;AF=0.426318;AN=5008;NS=2504;DP=15512;EAS_AF=0.4167;AMR_AF=0.4496;AFR_AF=0.261;EUR_AF=0.664;SAS_AF=0.3988;AA=G|||;VT=SNP
8	143260838	rs75012361	G	C	100	PASS	AC=388;AF=0.077476;AN=5008;NS=2504;DP=15468;EAS_AF=0.1141;AMR_AF=0.0303;AFR_AF=0.1097;EUR_AF=0.0487;SAS_AF=0.0593;AA=G|||;VT=SNP
8	143260995	rs77230682	G	C	100	PASS	AC=432;AF=0.086262;AN=5008;NS=2504;DP=17473;EAS_AF=0.0188;AMR_AF=0.2161;AFR_AF=0.0983;EUR_AF=0.0457;SAS_AF=0.089;AA=G|||;VT=SNP
8	143262362	rs10090017	T	C	100	PASS	AC=4477;AF=0.89397;AN=5008;NS=2504;DP=19686;EAS_AF=0.7262;AMR_AF=0.8934;AFR_AF=0.9894;EUR_AF=0.9443;SAS_AF=0.8865;AA=C|||;VT=SNP
8	143262465	rs6984926	T	C	100	PASS	AC=1512;AF=0.301917;AN=5008;NS=2504;DP=18493;EAS_AF=0.1002;AMR_AF=0.1455;AFR_AF=0.5961;EUR_AF=0.1948;SAS_AF=0.3333;AA=C|||;VT=SNP
8	143262466	rs78911607	G	A	100	PASS	AC=679;AF=0.135583;AN=5008;NS=2504;DP=18385;EAS_AF=0.0615;AMR_AF=0.0836;AFR_AF=0.152;EUR_AF=0.1312;SAS_AF=0.2311;AA=G|||;VT=SNP
8	143262518	rs62514726	G	A	100	PASS	AC=705;AF=0.140775;AN=5008;NS=2504;DP=17917;EAS_AF=0.0923;AMR_AF=0.0922;AFR_AF=0.0991;EUR_AF=0.1809;SAS_AF=0.2403;AA=G|||;VT=SNP
8	143262747	rs11781111	A	G	100	PASS	AC=2502;AF=0.499601;AN=5008;NS=2504;DP=19620;EAS_AF=0.1806;AMR_AF=0.5461;AFR_AF=0.5121;EUR_AF=0.7227;SAS_AF=0.5491;AA=G|||;VT=SNP
8	143262903	rs7011367	C	G	100	PASS	AC=3230;AF=0.644968;AN=5008;NS=2504;DP=20939;EAS_AF=0.2609;AMR_AF=0.6254;AFR_AF=0.7247;EUR_AF=0.8648;SAS_AF=0.7209;AA=G|||;VT=SNP
8	143263374	rs7827523	G	A	100	PASS	AC=3029;AF=0.604832;AN=5008;NS=2504;DP=18586;EAS_AF=0.246;AMR_AF=0.611;AFR_AF=0.6006;EUR_AF=0.8559;SAS_AF=0.7178;AA=G|||;VT=SNP
8	143263423	rs55919504	C	T	100	PASS	AC=626;AF=0.125;AN=5008;NS=2504;DP=20717;EAS_AF=0.0734;AMR_AF=0.0807;AFR_AF=0.1082;EUR_AF=0.1551;SAS_AF=0.2014;AA=C|||;VT=SNP
8	143263609	rs7821413	T	C	100	PASS	AC=3764;AF=0.751597;AN=5008;NS=2504;DP=18695;EAS_AF=0.6339;AMR_AF=0.8012;AFR_AF=0.8419;EUR_AF=0.7843;SAS_AF=0.682;AA=T|||;VT=SNP
8	143263689	rs72685590	T	G	100	PASS	AC=700;AF=0.139776;AN=5008;NS=2504;DP=17240;EAS_AF=0.0744;AMR_AF=0.0749;AFR_AF=0.1725;EUR_AF=0.1581;SAS_AF=0.1902;AA=G|||;VT=SNP
8	143264221	rs13270212	A	G	100	PASS	AC=4435;AF=0.885583;AN=5008;NS=2504;DP=13198;EAS_AF=0.7073;AMR_AF=0.8818;AFR_AF=0.9871;EUR_AF=0.9404;SAS_AF=0.8783;AA=G|||;VT=SNP
8	143264389	rs4075833	G	A	100	PASS	AC=1235;AF=0.246605;AN=5008;NS=2504;DP=16322;EAS_AF=0.4583;AMR_AF=0.2637;AFR_AF=0.2632;EUR_AF=0.0835;SAS_AF=0.1616;AA=G|||;VT=SNP
8	143264545	rs7462759	A	G	100	PASS	AC=4276;AF=0.853834;AN=5008;NS=2504;DP=12683;EAS_AF=0.7123;AMR_AF=0.8718;AFR_AF=0.8427;EUR_AF=0.9672;SAS_AF=0.8855;AA=a|||;VT=SNP
8	143265173	rs3935507	T	C	100	PASS	AC=3826;AF=0.763978;AN=5008;NS=2504;DP=17459;EAS_AF=0.6329;AMR_AF=0.8156;AFR_AF=0.8593;EUR_AF=0.8101;SAS_AF=0.6861;AA=C|||;VT=SNP
8	143265313	rs4075832	A	G	100	PASS	AC=1286;AF=0.256789;AN=5008;NS=2504;DP=18025;EAS_AF=0.4593;AMR_AF=0.2767;AFR_AF=0.267;EUR_AF=0.1113;SAS_AF=0.1697;AA=A|||;VT=SNP
8	143266755	rs10113305	T	C	100	PASS	AC=1306;AF=0.260783;AN=5008;NS=2504;DP=17272;EAS_AF=0.4603;AMR_AF=0.3141;AFR_AF=0.2708;EUR_AF=0.0954;SAS_AF=0.1738;AA=T|||;VT=SNP
8	143267020	rs10096374	C	T	100	PASS	AC=4442;AF=0.886981;AN=5008;NS=2504;DP=27692;EAS_AF=0.7173;AMR_AF=0.889;AFR_AF=0.9879;EUR_AF=0.9443;SAS_AF=0.865;AA=T|||;VT=SNP
8	143267355	rs76249375	C	G	100	PASS	AC=563;AF=0.11242;AN=5008;NS=2504;DP=24684;EAS_AF=0.2877;AMR_AF=0.1081;AFR_AF=0.003;EUR_AF=0.0636;SAS_AF=0.1329;AA=C|||;VT=SNP
8	143267392	rs4976998	C	T	100	PASS	AC=3931;AF=0.784944;AN=5008;NS=2504;DP=22197;EAS_AF=0.6994;AMR_AF=0.866;AFR_AF=0.6346;EUR_AF=0.9334;SAS_AF=0.8661;AA=T|||;VT=SNP
8	143267749	rs62511780	T	C	100	PASS	AC=1733;AF=0.346046;AN=5008;NS=2504;DP=18848;EAS_AF=0.2083;AMR_AF=0.4049;AFR_AF=0.1369;EUR_AF=0.5915;SAS_AF=0.4765;AA=T|||;VT=SNP
8	143267760	rs58903443	T	G	100	PASS	AC=1142;AF=0.228035;AN=5008;NS=2504;DP=18706;EAS_AF=0.0784;AMR_AF=0.1614;AFR_AF=0.3691;EUR_AF=0.2614;SAS_AF=0.2045;AA=T|||;VT=SNP
8	143267802	rs7845512	A	G	100	PASS	AC=1455;AF=0.290535;AN=5008;NS=2504;DP=18340;EAS_AF=0.2123;AMR_AF=0.1643;AFR_AF=0.4939;EUR_AF=0.2694;SAS_AF=0.2076;AA=G|||;VT=SNP
8	143267962	rs7825509	G	C	100	PASS	AC=1348;AF=0.269169;AN=5008;NS=2504;DP=18197;EAS_AF=0.0764;AMR_AF=0.1715;AFR_AF=0.5174;EUR_AF=0.2614;SAS_AF=0.2096;AA=C|||;VT=SNP
8	143268200	rs9801943	G	A	100	PASS	AC=1270;AF=0.253594;AN=5008;NS=2504;DP=19030;EAS_AF=0.4127;AMR_AF=0.3184;AFR_AF=0.2791;EUR_AF=0.0924;SAS_AF=0.1748;AA=G|||;VT=SNP
8	143268285	rs9801766	A	G	100	PASS	AC=4336;AF=0.865815;AN=5008;NS=2504;DP=18614;EAS_AF=0.7034;AMR_AF=0.8775;AFR_AF=0.9304;EUR_AF=0.9344;SAS_AF=0.8671;AA=G|||;VT=SNP
8	143268486	rs35984592	G	A	100	PASS	AC=416;AF=0.0830671;AN=5008;NS=2504;DP=16683;EAS_AF=0.124;AMR_AF=0.1167;AFR_AF=0.0651;EUR_AF=0.0547;SAS_AF=0.0706;AA=G|||;VT=SNP
8	143268630	rs11778210	C	G	100	PASS	AC=1496;AF=0.298722;AN=5008;NS=2504;DP=17395;EAS_AF=0.1974;AMR_AF=0.3718;AFR_AF=0.0877;EUR_AF=0.5527;SAS_AF=0.3753;AA=C|||;VT=SNP
8	143268814	rs62511782	G	A	100	PASS	AC=1683;AF=0.336062;AN=5008;NS=2504;DP=19047;EAS_AF=0.2093;AMR_AF=0.3876;AFR_AF=0.1165;EUR_AF=0.5785;SAS_AF=0.4775;AA=G|||;VT=SNP
8	143268847	rs34476929	G	A	100	PASS	AC=1289;AF=0.257388;AN=5008;NS=2504;DP=17567;EAS_AF=0.4137;AMR_AF=0.3184;AFR_AF=0.292;EUR_AF=0.0924;SAS_AF=0.1759;AA=G|||;VT=SNP
8	143268889	rs7465156	C	T	100	PASS	AC=1272;AF=0.253994;AN=5008;NS=2504;DP=15570;EAS_AF=0.4137;AMR_AF=0.3184;AFR_AF=0.2791;EUR_AF=0.0924;SAS_AF=0.1759;AA=C|||;VT=SNP
8	143268945	rs11785027	G	A	100	PASS	AC=1707;AF=0.340855;AN=5008;NS=2504;DP=16614;EAS_AF=0.2093;AMR_AF=0.3876;AFR_AF=0.1346;EUR_AF=0.5785;SAS_AF=0.4775;AA=G|||;VT=SNP
8	143269204	rs55822244	C	T	100	PASS	AC=1379;AF=0.275359;AN=5008;NS=2504;DP=20729;EAS_AF=0.0774;AMR_AF=0.1715;AFR_AF=0.5356;EUR_AF=0.2634;SAS_AF=0.2137;AA=C|||;VT=SNP
8	143269443	rs4976999	A	G	100	PASS	AC=3610;AF=0.720847;AN=5008;NS=2504;DP=20941;EAS_AF=0.621;AMR_AF=0.7435;AFR_AF=0.8714;EUR_AF=0.674;SAS_AF=0.6524;AA=G|||;VT=SNP
8	143269482	rs4977000	G	C	100	PASS	AC=1290;AF=0.257588;AN=5008;NS=2504;DP=21496;EAS_AF=0.4137;AMR_AF=0.3184;AFR_AF=0.2935;EUR_AF=0.0924;SAS_AF=0.1748;AA=G|||;VT=SNP
8	143269838	rs4977001	A	G	100	PASS	AC=1309;AF=0.261382;AN=5008;NS=2504;DP=24662;EAS_AF=0.4137;AMR_AF=0.3184;AFR_AF=0.3064;EUR_AF=0.0934;SAS_AF=0.1759;AA=G|||;VT=SNP
8	143269848	rs4977002	A	G	100	PASS	AC=4410;AF=0.880591;AN=5008;NS=2504;DP=25174;EAS_AF=0.6994;AMR_AF=0.8862;AFR_AF=0.9856;EUR_AF=0.9344;SAS_AF=0.8661;AA=G|||;VT=SNP
8	143269947	rs62511784	T	G	100	PASS	AC=706;AF=0.140974;AN=5008;NS=2504;DP=25925;EAS_AF=0.0764;AMR_AF=0.134;AFR_AF=0.0492;EUR_AF=0.2604;SAS_AF=0.2137;AA=T|||;VT=SNP
8	143270056	rs4977003	C	T	100	PASS	AC=4327;AF=0.864018;AN=5008;NS=2504;DP=22599;EAS_AF=0.7083;AMR_AF=0.8775;AFR_AF=0.9206;EUR_AF=0.9344;SAS_AF=0.8661;AA=T|||;VT=SNP
8	143270614	rs4976960	G	C	100	PASS	AC=4295;AF=0.857628;AN=5008;NS=2504;DP=16970;EAS_AF=0.6994;AMR_AF=0.8775;AFR_AF=0.9032;EUR_AF=0.9344;SAS_AF=0.8661;AA=G|||;VT=SNP
8	143270729	rs3923878	C	T	100	PASS	AC=1311;AF=0.261781;AN=5008;NS=2504;DP=18777;EAS_AF=0.4137;AMR_AF=0.3184;AFR_AF=0.3094;EUR_AF=0.0924;SAS_AF=0.1748;AA=C|||;VT=SNP
8	143270885	rs4976961	A	G	100	PASS	AC=4387;AF=0.875998;AN=5008;NS=2504;DP=18730;EAS_AF=0.6994;AMR_AF=0.8862;AFR_AF=0.9675;EUR_AF=0.9344;SAS_AF=0.8671;AA=G|||;VT=SNP
8	143270994	rs62511785	G	A	100	PASS	AC=707;AF=0.141174;AN=5008;NS=2504;DP=19359;EAS_AF=0.0774;AMR_AF=0.134;AFR_AF=0.0492;EUR_AF=0.2604;SAS_AF=0.2137;AA=g|||;VT=SNP
8	143271298	rs6583596	C	T	100	PASS	AC=3796;AF=0.757987;AN=5008;NS=2504;DP=20631;EAS_AF=0.6994;AMR_AF=0.8415;AFR_AF=0.5469;EUR_AF=0.9324;SAS_AF=0.865;AA=T|||;VT=SNP
8	143271384	rs7460809	C	T	100	PASS	AC=4332;AF=0.865016;AN=5008;NS=2504;DP=20617;EAS_AF=0.6994;AMR_AF=0.8775;AFR_AF=0.9312;EUR_AF=0.9344;SAS_AF=0.8661;AA=C|||;VT=SNP
8	143271433	rs4977004	C	T	100	PASS	AC=1403;AF=0.280152;AN=5008;NS=2504;DP=19435;EAS_AF=0.4137;AMR_AF=0.3184;AFR_AF=0.3775;EUR_AF=0.0924;SAS_AF=0.1769;AA=C|||;VT=SNP
8	143272280	rs4977007	A	T	100	PASS	AC=4411;AF=0.880791;AN=5008;NS=2504;DP=20115;EAS_AF=0.6994;AMR_AF=0.8862;AFR_AF=0.9856;EUR_AF=0.9344;SAS_AF=0.8671;AA=T|||;VT=SNP
8	143272551	rs7388078	T	G	100	PASS	AC=2487;AF=0.496605;AN=5008;NS=2504;DP=21217;EAS_AF=0.4911;AMR_AF=0.4856;AFR_AF=0.6921;EUR_AF=0.3559;SAS_AF=0.3906;AA=T|||;VT=SNP
8	143273023	rs35705488	T	C	100	PASS	AC=2390;AF=0.477236;AN=5008;NS=2504;DP=19486;EAS_AF=0.4901;AMR_AF=0.4726;AFR_AF=0.6301;EUR_AF=0.3519;SAS_AF=0.3896;AA=t|||;VT=SNP
8	143273158	rs35956099	C	T	100	PASS	AC=1643;AF=0.328075;AN=5008;NS=2504;DP=18433;EAS_AF=0.2083;AMR_AF=0.3775;AFR_AF=0.1165;EUR_AF=0.5606;SAS_AF=0.4632;AA=C|||;VT=SNP
8	143273372	rs4977008	C	T	100	PASS	AC=4407;AF=0.879992;AN=5008;NS=2504;DP=18842;EAS_AF=0.6984;AMR_AF=0.8862;AFR_AF=0.9811;EUR_AF=0.9374;SAS_AF=0.8671;AA=T|||;VT=SNP
8	143274889	rs75640561	C	G	100	PASS	AC=253;AF=0.0505192;AN=5008;NS=2504;DP=15395;EAS_AF=0.0188;AMR_AF=0.0634;AFR_AF=0.0726;EUR_AF=0.0358;SAS_AF=0.0593;AA=C|||;VT=SNP
8	143274934	rs7465207	G	A	100	PASS	AC=1127;AF=0.22504;AN=5008;NS=2504;DP=15776;EAS_AF=0.4117;AMR_AF=0.2061;AFR_AF=0.3154;EUR_AF=0.0447;SAS_AF=0.1094;AA=G|||;VT=SNP
8	143274986	rs6583597	A	G	100	PASS	AC=4336;AF=0.865815;AN=5008;NS=2504;DP=14594;EAS_AF=0.6994;AMR_AF=0.8775;AFR_AF=0.9319;EUR_AF=0.9374;SAS_AF=0.8661;AA=G|||;VT=SNP
8	143275089	rs6583598	A	C	100	PASS	AC=4342;AF=0.867013;AN=5008;NS=2504;DP=15299;EAS_AF=0.6984;AMR_AF=0.879;AFR_AF=0.9365;EUR_AF=0.9374;SAS_AF=0.8661;AA=C|||;VT=SNP
8	143275732	rs7463536	A	G	100	PASS	AC=4335;AF=0.865615;AN=5008;NS=2504;DP=19008;EAS_AF=0.6984;AMR_AF=0.8775;AFR_AF=0.9319;EUR_AF=0.9374;SAS_AF=0.8661;AA=G|||;VT=SNP
8	143276206	rs6583599	A	G	100	PASS	AC=4085;AF=0.815695;AN=5008;NS=2504;DP=16503;EAS_AF=0.6984;AMR_AF=0.8588;AFR_AF=0.7526;EUR_AF=0.9374;SAS_AF=0.8661;AA=G|||;VT=SNP
8	143276606	rs13282157	G	A	100	PASS	AC=2020;AF=0.403355;AN=5008;NS=2504;DP=11032;EAS_AF=0.4871;AMR_AF=0.451;AFR_AF=0.3676;EUR_AF=0.3509;SAS_AF=0.3855;AA=G|||;VT=SNP
8	143276678	rs13282222	G	A	100	PASS	AC=888;AF=0.177316;AN=5008;NS=2504;DP=14880;EAS_AF=0.0764;AMR_AF=0.2421;AFR_AF=0.0514;EUR_AF=0.3042;SAS_AF=0.2751;AA=G|||;VT=SNP
8	143276683	rs13249341	C	T	100	PASS	AC=2020;AF=0.403355;AN=5008;NS=2504;DP=15152;EAS_AF=0.4871;AMR_AF=0.451;AFR_AF=0.3676;EUR_AF=0.3509;SAS_AF=0.3855;AA=C|||;VT=SNP
8	143276845	rs7839586	A	G	100	PASS	AC=4100;AF=0.81869;AN=5008;NS=2504;DP=15383;EAS_AF=0.6974;AMR_AF=0.8588;AFR_AF=0.7648;EUR_AF=0.9374;SAS_AF=0.8661;AA=G|||;VT=SNP
8	143276858	rs35291373	G	A	100	PASS	AC=2026;AF=0.404553;AN=5008;NS=2504;DP=15519;EAS_AF=0.4871;AMR_AF=0.4524;AFR_AF=0.3714;EUR_AF=0.3509;SAS_AF=0.3855;AA=G|||;VT=SNP
8	143278003	rs79231589	C	T	100	PASS	AC=1119;AF=0.223442;AN=5008;NS=2504;DP=15703;EAS_AF=0.4127;AMR_AF=0.2075;AFR_AF=0.3048;EUR_AF=0.0467;SAS_AF=0.1115;AA=C|||;VT=SNP
8	143278076	rs56127033	G	A	100	PASS	AC=1660;AF=0.33147;AN=5008;NS=2504;DP=16649;EAS_AF=0.2093;AMR_AF=0.3847;AFR_AF=0.0976;EUR_AF=0.5825;SAS_AF=0.4775;AA=G|||;VT=SNP
8	143278386	rs9650579	G	A	100	PASS	AC=1209;AF=0.241414;AN=5008;NS=2504;DP=16208;EAS_AF=0.1806;AMR_AF=0.3069;AFR_AF=0.0847;EUR_AF=0.4602;SAS_AF=0.2444;AA=G|||;VT=SNP
8	143278529	rs4976962	A	C	100	PASS	AC=4100;AF=0.81869;AN=5008;NS=2504;DP=14916;EAS_AF=0.6964;AMR_AF=0.8588;AFR_AF=0.7655;EUR_AF=0.9374;SAS_AF=0.8661;AA=C|||;VT=SNP
8	143278699	rs9644545	T	C	100	PASS	AC=1500;AF=0.299521;AN=5008;NS=2504;DP=19768;EAS_AF=0.1974;AMR_AF=0.3703;AFR_AF=0.0855;EUR_AF=0.5567;SAS_AF=0.3793;AA=t|||;VT=SNP
8	143279107	rs7819712	T	C	100	PASS	AC=1723;AF=0.34405;AN=5008;NS=2504;DP=23010;EAS_AF=0.2103;AMR_AF=0.3833;AFR_AF=0.1467;EUR_AF=0.5805;SAS_AF=0.4775;AA=T|||;VT=SNP
8	143279145	rs6583600	G	T	100	PASS	AC=1747;AF=0.348842;AN=5008;NS=2504;DP=22064;EAS_AF=0.2103;AMR_AF=0.3847;AFR_AF=0.1634;EUR_AF=0.5815;SAS_AF=0.4775;AA=c|||;VT=SNP
8	143279186	rs35975499	G	C	100	PASS	AC=893;AF=0.178315;AN=5008;NS=2504;DP=19895;EAS_AF=0.0754;AMR_AF=0.2464;AFR_AF=0.0507;EUR_AF=0.3062;SAS_AF=0.2771;AA=G|||;VT=SNP
8	143280280	rs7813676	C	A	100	PASS	AC=1721;AF=0.34365;AN=5008;NS=2504;DP=16864;EAS_AF=0.2073;AMR_AF=0.3833;AFR_AF=0.149;EUR_AF=0.5805;SAS_AF=0.4755;AA=C|||;VT=SNP
8	143280317	rs80010465	C	T	100	PASS	AC=230;AF=0.0459265;AN=5008;NS=2504;DP=17508;EAS_AF=0.1091;AMR_AF=0.0072;AFR_AF=0.0787;EUR_AF=0.008;SAS_AF=0.0031;AA=C|||;VT=SNP
8	143280375	rs7813824	C	T	100	PASS	AC=3775;AF=0.753794;AN=5008;NS=2504;DP=17704;EAS_AF=0.6964;AMR_AF=0.8386;AFR_AF=0.5318;EUR_AF=0.9354;SAS_AF=0.8661;AA=C|||;VT=SNP
8	143280742	rs13254148	C	T	100	PASS	AC=886;AF=0.176917;AN=5008;NS=2504;DP=16564;EAS_AF=0.0744;AMR_AF=0.245;AFR_AF=0.0469;EUR_AF=0.3062;SAS_AF=0.2771;AA=C|||;VT=SNP
8	143281384	rs34724010	C	T	100	PASS	AC=884;AF=0.176518;AN=5008;NS=2504;DP=18170;EAS_AF=0.0744;AMR_AF=0.2435;AFR_AF=0.0469;EUR_AF=0.3052;SAS_AF=0.2771;AA=C|||;VT=SNP
8	143281808	rs76135598	T	C	100	PASS	AC=1152;AF=0.230032;AN=5008;NS=2504;DP=19282;EAS_AF=0.4167;AMR_AF=0.2118;AFR_AF=0.323;EUR_AF=0.0477;SAS_AF=0.1125;AA=T|||;VT=SNP
8	143282200	rs10093312	A	G	100	PASS	AC=3782;AF=0.755192;AN=5008;NS=2504;DP=17423;EAS_AF=0.6984;AMR_AF=0.8401;AFR_AF=0.5356;EUR_AF=0.9354;SAS_AF=0.865;AA=G|||;VT=SNP
8	143284324	rs59445352	C	G	100	PASS	AC=810;AF=0.161741;AN=5008;NS=2504;DP=19523;EAS_AF=0.379;AMR_AF=0.1614;AFR_AF=0.0386;EUR_AF=0.1044;SAS_AF=0.1636;AA=C|||;VT=SNP
8	143284328	rs10104269	A	G	100	PASS	AC=2753;AF=0.54972;AN=5008;NS=2504;DP=19526;EAS_AF=0.5933;AMR_AF=0.5086;AFR_AF=0.6377;EUR_AF=0.4612;SAS_AF=0.5061;AA=A|||;VT=SNP
8	143284386	rs4523398	C	T	100	PASS	AC=220;AF=0.0439297;AN=5008;NS=2504;DP=18161;EAS_AF=0.0615;AMR_AF=0.0447;AFR_AF=0.0015;EUR_AF=0.0258;SAS_AF=0.1012;AA=C|||;VT=SNP
8	143284867	rs60219477	T	G	100	PASS	AC=4561;AF=0.910743;AN=5008;NS=2504;DP=10682;EAS_AF=0.8313;AMR_AF=0.8876;AFR_AF=0.9864;EUR_AF=0.9473;SAS_AF=0.8691;AA=G|||;VT=SNP
8	143285765	rs56040566	A	G	100	PASS	AC=890;AF=0.177716;AN=5008;NS=2504;DP=17523;EAS_AF=0.0754;AMR_AF=0.245;AFR_AF=0.0492;EUR_AF=0.3042;SAS_AF=0.2791;AA=A|||;VT=SNP
8	143285848	rs56379226	A	G	100	PASS	AC=4239;AF=0.846446;AN=5008;NS=2504;DP=15868;EAS_AF=0.8304;AMR_AF=0.8631;AFR_AF=0.7572;EUR_AF=0.9473;SAS_AF=0.8681;AA=G|||;VT=SNP
8	143286480	rs4976963	T	C	100	PASS	AC=4476;AF=0.89377;AN=5008;NS=2504;DP=25643;EAS_AF=0.8294;AMR_AF=0.8804;AFR_AF=0.9281;EUR_AF=0.9473;SAS_AF=0.8681;AA=t|||;VT=SNP
8	143286697	rs4976965	A	G	100	PASS	AC=1472;AF=0.29393;AN=5008;NS=2504;DP=25153;EAS_AF=0.2401;AMR_AF=0.3588;AFR_AF=0.0991;EUR_AF=0.492;SAS_AF=0.363;AA=a|||;VT=SNP
8	143286799	rs36101985	T	C	100	PASS	AC=4545;AF=0.907548;AN=5008;NS=2504;DP=19181;EAS_AF=0.8294;AMR_AF=0.889;AFR_AF=0.975;EUR_AF=0.9473;SAS_AF=0.8691;AA=t|||;VT=SNP
8	143286852	rs34335407	A	G	100	PASS	AC=4523;AF=0.903155;AN=5008;NS=2504;DP=17937;EAS_AF=0.8304;AMR_AF=0.889;AFR_AF=0.9592;EUR_AF=0.9473;SAS_AF=0.8671;AA=a|||;VT=SNP
8	143287037	rs115994079	C	G	100	PASS	AC=259;AF=0.0517173;AN=5008;NS=2504;DP=17707;EAS_AF=0.0179;AMR_AF=0.0648;AFR_AF=0.0741;EUR_AF=0.0388;SAS_AF=0.0603;AA=c|||;VT=SNP
8	143287697	rs62512614	C	T	100	PASS	AC=883;AF=0.176318;AN=5008;NS=2504;DP=15988;EAS_AF=0.0744;AMR_AF=0.2435;AFR_AF=0.0484;EUR_AF=0.3042;SAS_AF=0.2751;AA=C|||;VT=SNP
8	143287907	rs79711926	C	G	100	PASS	AC=224;AF=0.0447284;AN=5008;NS=2504;DP=19175;EAS_AF=0.0625;AMR_AF=0.0476;AFR_AF=0.0015;EUR_AF=0.0278;SAS_AF=0.1002;AA=C|||;VT=SNP
8	143288111	rs77277446	G	C	100	PASS	AC=223;AF=0.0445288;AN=5008;NS=2504;DP=20321;EAS_AF=0.0615;AMR_AF=0.0476;AFR_AF=0.0015;EUR_AF=0.0278;SAS_AF=0.1002;AA=G|||;VT=SNP
8	143288606	rs111065525	C	G	100	PASS	AC=1268;AF=0.253195;AN=5008;NS=2504;DP=11274;EAS_AF=0.1696;AMR_AF=0.1888;AFR_AF=0.5726;EUR_AF=0.0736;SAS_AF=0.138;AA=-|||;VT=SNP
8	143288642	rs56207506	A	G	100	PASS	AC=4227;AF=0.84405;AN=5008;NS=2504;DP=11154;EAS_AF=0.9256;AMR_AF=0.7781;AFR_AF=0.9531;EUR_AF=0.7485;SAS_AF=0.7577;AA=-|||;VT=SNP
8	143288665	rs115030158	G	A	100	PASS	AC=1129;AF=0.225439;AN=5008;NS=2504;DP=11411;EAS_AF=0.496;AMR_AF=0.1758;AFR_AF=0.2103;EUR_AF=0.0934;SAS_AF=0.138;AA=-|||;VT=SNP
8	143289417	rs62512615	C	A	100	PASS	AC=638;AF=0.127396;AN=5008;NS=2504;DP=15755;EAS_AF=0.1706;AMR_AF=0.1455;AFR_AF=0.1195;EUR_AF=0.0716;SAS_AF=0.138;AA=C|||;VT=SNP
8	143290348	rs11990589	T	A	100	PASS	AC=1763;AF=0.352037;AN=5008;NS=2504;DP=22576;EAS_AF=0.2589;AMR_AF=0.4164;AFR_AF=0.1195;EUR_AF=0.5825;SAS_AF=0.4796;AA=T|||;VT=SNP
8	143291021	rs4333743	A	G	100	PASS	AC=3758;AF=0.750399;AN=5008;NS=2504;DP=17987;EAS_AF=0.8294;AMR_AF=0.8127;AFR_AF=0.4387;EUR_AF=0.9264;SAS_AF=0.865;AA=G|||;VT=SNP
8	143291396	rs4345692	T	C	100	PASS	AC=3734;AF=0.745607;AN=5008;NS=2504;DP=20611;EAS_AF=0.8274;AMR_AF=0.8112;AFR_AF=0.4228;EUR_AF=0.9264;SAS_AF=0.865;AA=T|||;VT=SNP
8	143291403	rs4075228	C	T	100	PASS	AC=1055;AF=0.210663;AN=5008;NS=2504;DP=20599;EAS_AF=0.497;AMR_AF=0.1614;AFR_AF=0.2073;EUR_AF=0.0577;SAS_AF=0.1125;AA=C|||;VT=SNP
8	143291516	rs4976948	C	T	100	PASS	AC=4372;AF=0.873003;AN=5008;NS=2504;DP=18489;EAS_AF=0.8294;AMR_AF=0.8545;AFR_AF=0.8797;EUR_AF=0.9284;SAS_AF=0.865;AA=T|||;VT=SNP
8	143291554	rs4413905	G	T	100	PASS	AC=3737;AF=0.746206;AN=5008;NS=2504;DP=18522;EAS_AF=0.8284;AMR_AF=0.8112;AFR_AF=0.4244;EUR_AF=0.9264;SAS_AF=0.865;AA=G|||;VT=SNP
8	143292078	rs74855084	G	A	100	PASS	AC=190;AF=0.0379393;AN=5008;NS=2504;DP=16721;EAS_AF=0.12;AMR_AF=0.0043;AFR_AF=0.0416;EUR_AF=0.008;SAS_AF=0.0031;AA=N|||;VT=SNP
8	143293307	rs4976967	G	A	100	PASS	AC=886;AF=0.176917;AN=5008;NS=2504;DP=16440;EAS_AF=0.0258;AMR_AF=0.2608;AFR_AF=0.0408;EUR_AF=0.3191;SAS_AF=0.3108;AA=G|||;VT=SNP
8	143293558	rs11992923	A	G	100	PASS	AC=4527;AF=0.903954;AN=5008;NS=2504;DP=16997;EAS_AF=0.8343;AMR_AF=0.8703;AFR_AF=0.9834;EUR_AF=0.9304;SAS_AF=0.865;AA=N|||;VT=SNP
8	143293585	rs78564166	G	A	100	PASS	AC=1094;AF=0.21845;AN=5008;NS=2504;DP=16607;EAS_AF=0.5069;AMR_AF=0.1873;AFR_AF=0.202;EUR_AF=0.0775;SAS_AF=0.1104;AA=G|||;VT=SNP
8	143294013	rs7463969	G	A	100	PASS	AC=485;AF=0.096845;AN=5008;NS=2504;DP=12496;EAS_AF=0.0605;AMR_AF=0.1513;AFR_AF=0.059;EUR_AF=0.1064;SAS_AF=0.137;AA=G|||;VT=SNP
8	143294908	rs7464819	G	A	100	PASS	AC=1857;AF=0.370807;AN=5008;NS=2504;DP=15199;EAS_AF=0.5655;AMR_AF=0.4207;AFR_AF=0.2073;EUR_AF=0.3549;SAS_AF=0.3722;AA=G|||;VT=SNP
8	143295773	rs28697246	C	T	100	PASS	AC=3732;AF=0.745208;AN=5008;NS=2504;DP=14543;EAS_AF=0.8234;AMR_AF=0.8213;AFR_AF=0.413;EUR_AF=0.9274;SAS_AF=0.8722;AA=T|||;VT=SNP
8	143296175	rs7841818	A	G	100	PASS	AC=4520;AF=0.902556;AN=5008;NS=2504;DP=15965;EAS_AF=0.8264;AMR_AF=0.8761;AFR_AF=0.9743;EUR_AF=0.9324;SAS_AF=0.8722;AA=G|||;VT=SNP
8	143296282	rs13269219	G	A	100	PASS	AC=3794;AF=0.757588;AN=5008;NS=2504;DP=17681;EAS_AF=0.8234;AMR_AF=0.8357;AFR_AF=0.4516;EUR_AF=0.9284;SAS_AF=0.8722;AA=A|||;VT=SNP
8	143297145	rs4976950	C	A	100	PASS	AC=521;AF=0.104034;AN=5008;NS=2504;DP=18087;EAS_AF=0.0595;AMR_AF=0.0605;AFR_AF=0.2231;EUR_AF=0.0298;SAS_AF=0.0961;AA=C|||;VT=SNP
8	143297312	rs11777164	C	T	100	PASS	AC=1118;AF=0.223243;AN=5008;NS=2504;DP=18034;EAS_AF=0.1766;AMR_AF=0.245;AFR_AF=0.1286;EUR_AF=0.3897;SAS_AF=0.2127;AA=C|||;VT=SNP
8	143297329	rs28540013	C	T	100	PASS	AC=139;AF=0.0277556;AN=5008;NS=2504;DP=17597;EAS_AF=0.002;AMR_AF=0.0259;AFR_AF=0.0038;EUR_AF=0.0716;SAS_AF=0.0429;AA=C|||;VT=SNP
8	143297544	rs7460924	T	C	100	PASS	AC=4367;AF=0.872005;AN=5008;NS=2504;DP=13556;EAS_AF=0.8254;AMR_AF=0.8588;AFR_AF=0.8691;EUR_AF=0.9324;SAS_AF=0.8712;AA=C|||;VT=SNP
8	143297620	rs6583602	A	G	100	PASS	AC=4462;AF=0.890974;AN=5008;NS=2504;DP=15498;EAS_AF=0.8254;AMR_AF=0.8703;AFR_AF=0.9349;EUR_AF=0.9324;SAS_AF=0.8712;AA=G|||;VT=SNP
8	143297663	rs62512616	C	T	100	PASS	AC=1042;AF=0.208067;AN=5008;NS=2504;DP=14328;EAS_AF=0.1786;AMR_AF=0.2363;AFR_AF=0.0749;EUR_AF=0.3897;SAS_AF=0.2117;AA=C|||;VT=SNP
8	143297817	rs73716161	G	A	100	PASS	AC=828;AF=0.165335;AN=5008;NS=2504;DP=14337;EAS_AF=0.0595;AMR_AF=0.1066;AFR_AF=0.3865;EUR_AF=0.0795;SAS_AF=0.1053;AA=G|||;VT=SNP
8	143298305	rs28640269	G	A	100	PASS	AC=2501;AF=0.499401;AN=5008;NS=2504;DP=14299;EAS_AF=0.5893;AMR_AF=0.5389;AFR_AF=0.3374;EUR_AF=0.5109;SAS_AF=0.5859;AA=G|||;VT=SNP
8	143298332	rs7844989	C	T	100	PASS	AC=751;AF=0.14996;AN=5008;NS=2504;DP=14122;EAS_AF=0.0595;AMR_AF=0.0778;AFR_AF=0.388;EUR_AF=0.0318;SAS_AF=0.0941;AA=c|||;VT=SNP
8	143298371	rs28460883	G	A	100	PASS	AC=2510;AF=0.501198;AN=5008;NS=2504;DP=14658;EAS_AF=0.5893;AMR_AF=0.5403;AFR_AF=0.3427;EUR_AF=0.5109;SAS_AF=0.5869;AA=G|||;VT=SNP
8	143298775	rs35675744	G	A	100	PASS	AC=1205;AF=0.240615;AN=5008;NS=2504;DP=16404;EAS_AF=0.1786;AMR_AF=0.2622;AFR_AF=0.143;EUR_AF=0.4165;SAS_AF=0.2403;AA=G|||;VT=SNP
8	143299748	rs67288141	T	C	100	PASS	AC=4514;AF=0.901358;AN=5008;NS=2504;DP=20919;EAS_AF=0.8264;AMR_AF=0.8718;AFR_AF=0.9728;EUR_AF=0.9324;SAS_AF=0.8712;AA=C|||;VT=SNP
8	143299996	rs3935729	G	T	100	PASS	AC=1918;AF=0.382987;AN=5008;NS=2504;DP=15061;EAS_AF=0.2718;AMR_AF=0.33;AFR_AF=0.5356;EUR_AF=0.4254;SAS_AF=0.2853;AA=T|||;VT=SNP
8	143300157	rs4327969	C	T	100	PASS	AC=4394;AF=0.877396;AN=5008;NS=2504;DP=17220;EAS_AF=0.8581;AMR_AF=0.8631;AFR_AF=0.8623;EUR_AF=0.9324;SAS_AF=0.8712;AA=C|||;VT=SNP
8	143300279	rs4072917	G	A	100	PASS	AC=2169;AF=0.433107;AN=5008;NS=2504;DP=18762;EAS_AF=0.5466;AMR_AF=0.4539;AFR_AF=0.239;EUR_AF=0.4592;SAS_AF=0.5368;AA=G|||;VT=SNP
8	143300814	rs3935704	G	A	100	PASS	AC=1252;AF=0.25;AN=5008;NS=2504;DP=16851;EAS_AF=0.2123;AMR_AF=0.2709;AFR_AF=0.1483;EUR_AF=0.4165;SAS_AF=0.2403;AA=G|||;VT=SNP
8	143301351	rs117218568	C	A	100	PASS	AC=269;AF=0.0537141;AN=5008;NS=2504;DP=15161;EAS_AF=0.1845;AMR_AF=0.0908;AFR_AF=0.0023;EUR_AF=0.008;SAS_AF=0.0092;AA=C|||;VT=SNP
8	143301529	rs11167134	G	A	100	PASS	AC=1247;AF=0.249002;AN=5008;NS=2504;DP=18909;EAS_AF=0.2123;AMR_AF=0.2709;AFR_AF=0.1452;EUR_AF=0.4155;SAS_AF=0.2403;AA=G|||;VT=SNP
8	143301869	rs10216862	T	C	100	PASS	AC=4331;AF=0.864816;AN=5008;NS=2504;DP=16917;EAS_AF=0.8581;AMR_AF=0.8588;AFR_AF=0.8169;EUR_AF=0.9324;SAS_AF=0.8712;AA=C|||;VT=SNP
8	143301895	rs72687312	C	T	100	PASS	AC=168;AF=0.0335463;AN=5008;NS=2504;DP=17260;EAS_AF=0.003;AMR_AF=0.0562;AFR_AF=0.0053;EUR_AF=0.0934;SAS_AF=0.0256;AA=C|||;VT=SNP
8	143301923	rs10216864	T	C	100	PASS	AC=4331;AF=0.864816;AN=5008;NS=2504;DP=17737;EAS_AF=0.8581;AMR_AF=0.8588;AFR_AF=0.8169;EUR_AF=0.9324;SAS_AF=0.8712;AA=C|||;VT=SNP
8	143301976	rs74865482	C	A	100	PASS	AC=328;AF=0.0654952;AN=5008;NS=2504;DP=17989;EAS_AF=0.0407;AMR_AF=0.0764;AFR_AF=0.1059;EUR_AF=0.0467;SAS_AF=0.0481;AA=C|||;VT=SNP
8	143301998	rs7460104	G	A	100	PASS	AC=4330;AF=0.864617;AN=5008;NS=2504;DP=18104;EAS_AF=0.8571;AMR_AF=0.8588;AFR_AF=0.8169;EUR_AF=0.9324;SAS_AF=0.8712;AA=G|||;VT=SNP
8	143302006	rs7464574	T	C	100	PASS	AC=4330;AF=0.864617;AN=5008;NS=2504;DP=18353;EAS_AF=0.8571;AMR_AF=0.8588;AFR_AF=0.8169;EUR_AF=0.9324;SAS_AF=0.8712;AA=C|||;VT=SNP
8	143302138	rs4976968	T	C	100	PASS	AC=4332;AF=0.865016;AN=5008;NS=2504;DP=17357;EAS_AF=0.8581;AMR_AF=0.8588;AFR_AF=0.8169;EUR_AF=0.9324;SAS_AF=0.8722;AA=C|||;VT=SNP
8	143302166	rs7463863	A	C	100	PASS	AC=2428;AF=0.484824;AN=5008;NS=2504;DP=17562;EAS_AF=0.5863;AMR_AF=0.5331;AFR_AF=0.2905;EUR_AF=0.506;SAS_AF=0.5869;AA=A|||;VT=SNP
8	143302219	rs4976969	T	A	100	PASS	AC=4332;AF=0.865016;AN=5008;NS=2504;DP=18957;EAS_AF=0.8581;AMR_AF=0.8588;AFR_AF=0.8169;EUR_AF=0.9324;SAS_AF=0.8722;AA=T|||;VT=SNP
8	143302344	rs4976970	A	G	100	PASS	AC=4332;AF=0.865016;AN=5008;NS=2504;DP=21536;EAS_AF=0.8581;AMR_AF=0.8588;AFR_AF=0.8169;EUR_AF=0.9324;SAS_AF=0.8722;AA=G|||;VT=SNP
8	143302361	rs4976952	G	A	100	PASS	AC=4329;AF=0.864417;AN=5008;NS=2504;DP=21596;EAS_AF=0.8562;AMR_AF=0.8588;AFR_AF=0.8169;EUR_AF=0.9324;SAS_AF=0.8712;AA=G|||;VT=SNP
8	143302580	rs6583604	C	A	100	PASS	AC=3101;AF=0.619209;AN=5008;NS=2504;DP=20382;EAS_AF=0.6458;AMR_AF=0.5908;AFR_AF=0.6838;EUR_AF=0.5159;SAS_AF=0.6309;AA=C|||;VT=SNP
8	143302624	rs6583605	A	G	100	PASS	AC=4331;AF=0.864816;AN=5008;NS=2504;DP=20245;EAS_AF=0.8581;AMR_AF=0.8588;AFR_AF=0.8169;EUR_AF=0.9324;SAS_AF=0.8712;AA=a|||;VT=SNP
8	143302737	rs6583606	C	T	100	PASS	AC=3101;AF=0.619209;AN=5008;NS=2504;DP=21330;EAS_AF=0.6458;AMR_AF=0.5908;AFR_AF=0.6838;EUR_AF=0.5159;SAS_AF=0.6309;AA=C|||;VT=SNP
8	143302889	rs11786405	T	C	100	PASS	AC=1230;AF=0.245607;AN=5008;NS=2504;DP=22034;EAS_AF=0.2123;AMR_AF=0.268;AFR_AF=0.1324;EUR_AF=0.4165;SAS_AF=0.2413;AA=T|||;VT=SNP
8	143303004	rs13260725	G	A	100	PASS	AC=4331;AF=0.864816;AN=5008;NS=2504;DP=18848;EAS_AF=0.8581;AMR_AF=0.8588;AFR_AF=0.8169;EUR_AF=0.9324;SAS_AF=0.8712;AA=A|||;VT=SNP
8	143305232	rs7016042	C	T	100	PASS	AC=4332;AF=0.865016;AN=5008;NS=2504;DP=17601;EAS_AF=0.8581;AMR_AF=0.8588;AFR_AF=0.8177;EUR_AF=0.9324;SAS_AF=0.8712;AA=C|||;VT=SNP
8	143305461	rs35414995	C	T	100	PASS	AC=3097;AF=0.618411;AN=5008;NS=2504;DP=18466;EAS_AF=0.6429;AMR_AF=0.5908;AFR_AF=0.6868;EUR_AF=0.5119;SAS_AF=0.6299;AA=T|||;VT=SNP
8	143305498	rs11988625	G	A	100	PASS	AC=1242;AF=0.248003;AN=5008;NS=2504;DP=17417;EAS_AF=0.2183;AMR_AF=0.2695;AFR_AF=0.1301;EUR_AF=0.4225;SAS_AF=0.2434;AA=G|||;VT=SNP
8	143305508	rs11167135	C	T	100	PASS	AC=1163;AF=0.232228;AN=5008;NS=2504;DP=17336;EAS_AF=0.2173;AMR_AF=0.2579;AFR_AF=0.0794;EUR_AF=0.4195;SAS_AF=0.2434;AA=C|||;VT=SNP
8	143305575	rs10089631	A	G	100	PASS	AC=4334;AF=0.865415;AN=5008;NS=2504;DP=16110;EAS_AF=0.8601;AMR_AF=0.8588;AFR_AF=0.8169;EUR_AF=0.9324;SAS_AF=0.8722;AA=A|||;VT=SNP
8	143305580	rs10102446	G	C	100	PASS	AC=4334;AF=0.865415;AN=5008;NS=2504;DP=15968;EAS_AF=0.8601;AMR_AF=0.8588;AFR_AF=0.8169;EUR_AF=0.9324;SAS_AF=0.8722;AA=G|||;VT=SNP
8	143305855	rs10102774	G	A	100	PASS	AC=4334;AF=0.865415;AN=5008;NS=2504;DP=18744;EAS_AF=0.8601;AMR_AF=0.8588;AFR_AF=0.8169;EUR_AF=0.9324;SAS_AF=0.8722;AA=G|||;VT=SNP
8	143306382	rs13281016	G	A	100	PASS	AC=2404;AF=0.480032;AN=5008;NS=2504;DP=14046;EAS_AF=0.5873;AMR_AF=0.5317;AFR_AF=0.3018;EUR_AF=0.503;SAS_AF=0.5501;AA=G|||;VT=SNP
8	143306952	rs11787519	G	A	100	PASS	AC=1250;AF=0.249601;AN=5008;NS=2504;DP=15855;EAS_AF=0.2312;AMR_AF=0.268;AFR_AF=0.1301;EUR_AF=0.4195;SAS_AF=0.2423;AA=G|||;VT=SNP
8	143307103	rs11784523	A	G	100	PASS	AC=4410;AF=0.880591;AN=5008;NS=2504;DP=19794;EAS_AF=0.874;AMR_AF=0.8631;AFR_AF=0.8578;EUR_AF=0.9354;SAS_AF=0.8742;AA=G|||;VT=SNP
8	143307732	rs4976972	C	A	100	PASS	AC=2413;AF=0.481829;AN=5008;NS=2504;DP=14272;EAS_AF=0.5863;AMR_AF=0.5173;AFR_AF=0.3162;EUR_AF=0.507;SAS_AF=0.547;AA=C|||;VT=SNP
8	143307766	rs4976973	G	A	100	PASS	AC=4507;AF=0.89996;AN=5008;NS=2504;DP=15242;EAS_AF=0.875;AMR_AF=0.8559;AFR_AF=0.9818;EUR_AF=0.9254;SAS_AF=0.82;AA=A|||;VT=SNP
8	143308691	rs28594536	T	C	100	PASS	AC=856;AF=0.170927;AN=5008;NS=2504;DP=12562;EAS_AF=0.1062;AMR_AF=0.1124;AFR_AF=0.3767;EUR_AF=0.0577;SAS_AF=0.1176;AA=N|||;VT=SNP
8	143309504	rs10098073	C	A	100	PASS	AC=1314;AF=0.26238;AN=5008;NS=2504;DP=21559;EAS_AF=0.2688;AMR_AF=0.2896;AFR_AF=0.0915;EUR_AF=0.4901;SAS_AF=0.2331;AA=C|||;VT=SNP
8	143309627	rs4976974	A	G	100	PASS	AC=678;AF=0.135383;AN=5008;NS=2504;DP=24074;EAS_AF=0.0982;AMR_AF=0.1816;AFR_AF=0.1505;EUR_AF=0.0487;SAS_AF=0.2096;AA=A|||;VT=SNP
8	143310815	rs11167136	G	A	100	PASS	AC=2680;AF=0.535144;AN=5008;NS=2504;DP=24040;EAS_AF=0.495;AMR_AF=0.5735;AFR_AF=0.5681;EUR_AF=0.4314;SAS_AF=0.6115;AA=G|||;VT=SNP;EX_TARGET
8	143311653	rs4976976	G	A	100	PASS	AC=2753;AF=0.54972;AN=5008;NS=2504;DP=20110;EAS_AF=0.505;AMR_AF=0.5447;AFR_AF=0.6551;EUR_AF=0.4066;SAS_AF=0.6043;AA=A|||;VT=SNP
8	143312765	rs4458978	G	A	100	PASS	AC=2824;AF=0.563898;AN=5008;NS=2504;DP=19190;EAS_AF=0.504;AMR_AF=0.5793;AFR_AF=0.6634;EUR_AF=0.4324;SAS_AF=0.6155;AA=G|||;VT=SNP
8	143312933	rs4129585	A	C	100	PASS	AC=3812;AF=0.761182;AN=5008;NS=2504;DP=20106;EAS_AF=0.7361;AMR_AF=0.7305;AFR_AF=0.9312;EUR_AF=0.5547;SAS_AF=0.7914;AA=C|||;VT=SNP
8	143313386	rs12676511	A	G	100	PASS	AC=3053;AF=0.609625;AN=5008;NS=2504;DP=20623;EAS_AF=0.504;AMR_AF=0.6354;AFR_AF=0.8064;EUR_AF=0.4334;SAS_AF=0.6155;AA=G|||;VT=SNP
8	143313487	rs10100321	A	T	100	PASS	AC=3144;AF=0.627796;AN=5008;NS=2504;DP=19524;EAS_AF=0.504;AMR_AF=0.6398;AFR_AF=0.8722;EUR_AF=0.4334;SAS_AF=0.6166;AA=N|||;VT=SNP
8	143314154	rs4976977	T	A	100	PASS	AC=2976;AF=0.594249;AN=5008;NS=2504;DP=17057;EAS_AF=0.503;AMR_AF=0.6297;AFR_AF=0.7511;EUR_AF=0.4334;SAS_AF=0.6166;AA=A|||;VT=SNP
8	143314266	rs4976978	A	G	100	PASS	AC=3054;AF=0.609824;AN=5008;NS=2504;DP=16546;EAS_AF=0.503;AMR_AF=0.6369;AFR_AF=0.8064;EUR_AF=0.4344;SAS_AF=0.6155;AA=a|||;VT=SNP
8	143314441	rs4976953	G	T	100	PASS	AC=3147;AF=0.628395;AN=5008;NS=2504;DP=17946;EAS_AF=0.504;AMR_AF=0.6412;AFR_AF=0.8729;EUR_AF=0.4344;SAS_AF=0.6166;AA=T|||;VT=SNP
8	143314520	rs4976979	G	C	100	PASS	AC=2978;AF=0.594649;AN=5008;NS=2504;DP=20476;EAS_AF=0.504;AMR_AF=0.6297;AFR_AF=0.7526;EUR_AF=0.4344;SAS_AF=0.6145;AA=G|||;VT=SNP
8	143314904	rs4976980	C	T	100	PASS	AC=2975;AF=0.59405;AN=5008;NS=2504;DP=19509;EAS_AF=0.504;AMR_AF=0.6297;AFR_AF=0.7504;EUR_AF=0.4334;SAS_AF=0.6155;AA=C|||;VT=SNP
8	143315080	rs7465167	T	G	100	PASS	AC=3145;AF=0.627995;AN=5008;NS=2504;DP=18602;EAS_AF=0.504;AMR_AF=0.6412;AFR_AF=0.8714;EUR_AF=0.4354;SAS_AF=0.6155;AA=G|||;VT=SNP
8	143315247	rs4325022	A	G	100	PASS	AC=2968;AF=0.592652;AN=5008;NS=2504;DP=18039;EAS_AF=0.504;AMR_AF=0.6297;AFR_AF=0.7458;EUR_AF=0.4324;SAS_AF=0.6155;AA=G|||;VT=SNP
8	143315772	rs4976981	A	G	100	PASS	AC=3061;AF=0.611222;AN=5008;NS=2504;DP=20010;EAS_AF=0.506;AMR_AF=0.6383;AFR_AF=0.8048;EUR_AF=0.4394;SAS_AF=0.6155;AA=a|||;VT=SNP
8	143316403	rs59554395	C	T	100	PASS	AC=2973;AF=0.59365;AN=5008;NS=2504;DP=13441;EAS_AF=0.505;AMR_AF=0.6297;AFR_AF=0.7489;EUR_AF=0.4324;SAS_AF=0.6155;AA=C|||;VT=SNP
8	143316525	rs4976982	G	A	100	PASS	AC=2975;AF=0.59405;AN=5008;NS=2504;DP=11226;EAS_AF=0.505;AMR_AF=0.6297;AFR_AF=0.7504;EUR_AF=0.4324;SAS_AF=0.6155;AA=g|||;VT=SNP
8	143316849	rs67498679	A	C	100	PASS	AC=1144;AF=0.228435;AN=5008;NS=2504;DP=9420;EAS_AF=0.0784;AMR_AF=0.2378;AFR_AF=0.4637;EUR_AF=0.1511;SAS_AF=0.138;AA=A|||;VT=SNP
8	143316970	rs13262595	A	G	100	PASS	AC=3804;AF=0.759585;AN=5008;NS=2504;DP=13752;EAS_AF=0.7351;AMR_AF=0.732;AFR_AF=0.9244;EUR_AF=0.5557;SAS_AF=0.7914;AA=G|||;VT=SNP
8	143317385	rs34643171	A	G	100	PASS	AC=2979;AF=0.594848;AN=5008;NS=2504;DP=14439;EAS_AF=0.5099;AMR_AF=0.6297;AFR_AF=0.7489;EUR_AF=0.4324;SAS_AF=0.6166;AA=G|||;VT=SNP
8	143317421	rs13438979	A	G	100	PASS	AC=3146;AF=0.628195;AN=5008;NS=2504;DP=13220;EAS_AF=0.5089;AMR_AF=0.6412;AFR_AF=0.8691;EUR_AF=0.4334;SAS_AF=0.6166;AA=G|||;VT=SNP
8	143317573	rs35747710	T	C	100	PASS	AC=1143;AF=0.228235;AN=5008;NS=2504;DP=16109;EAS_AF=0.0784;AMR_AF=0.2349;AFR_AF=0.4644;EUR_AF=0.1511;SAS_AF=0.138;AA=T|||;VT=SNP
8	143317916	rs7828173	A	C	100	PASS	AC=2806;AF=0.560304;AN=5008;NS=2504;DP=14379;EAS_AF=0.503;AMR_AF=0.5821;AFR_AF=0.649;EUR_AF=0.4324;SAS_AF=0.6155;AA=A|||;VT=SNP
8	143318092	rs7828451	A	C	100	PASS	AC=3138;AF=0.626597;AN=5008;NS=2504;DP=13501;EAS_AF=0.504;AMR_AF=0.6398;AFR_AF=0.8691;EUR_AF=0.4324;SAS_AF=0.6155;AA=C|||;VT=SNP
8	143319470	rs7830520	C	T	100	PASS	AC=1136;AF=0.226837;AN=5008;NS=2504;DP=15592;EAS_AF=0.0774;AMR_AF=0.232;AFR_AF=0.4614;EUR_AF=0.1511;SAS_AF=0.138;AA=C|||;VT=SNP
8	143320276	rs10464987	T	C	100	PASS	AC=3142;AF=0.627396;AN=5008;NS=2504;DP=12073;EAS_AF=0.505;AMR_AF=0.6398;AFR_AF=0.8691;EUR_AF=0.4334;SAS_AF=0.6176;AA=C|||;VT=SNP
8	143320557	rs4436250	A	T	100	PASS	AC=1158;AF=0.23123;AN=5008;NS=2504;DP=16785;EAS_AF=0.0774;AMR_AF=0.232;AFR_AF=0.4781;EUR_AF=0.1511;SAS_AF=0.138;AA=A|||;VT=SNP
8	143320594	rs78946212	C	T	100	PASS	AC=199;AF=0.0397364;AN=5008;NS=2504;DP=17512;EAS_AF=0.0754;AMR_AF=0.0908;AFR_AF=0.034;EUR_AF=0.008;SAS_AF=0.0072;AA=C|||;VT=SNP
8	143320717	rs7465677	T	C	100	PASS	AC=3137;AF=0.626398;AN=5008;NS=2504;DP=18382;EAS_AF=0.506;AMR_AF=0.6383;AFR_AF=0.8661;EUR_AF=0.4334;SAS_AF=0.6166;AA=C|||;VT=SNP
8	143320789	rs10092090	G	A	100	PASS	AC=3149;AF=0.628794;AN=5008;NS=2504;DP=19475;EAS_AF=0.5129;AMR_AF=0.6383;AFR_AF=0.8714;EUR_AF=0.4334;SAS_AF=0.6145;AA=A|||;VT=SNP
8	143320790	rs10110368	T	C	100	PASS	AC=3149;AF=0.628794;AN=5008;NS=2504;DP=19599;EAS_AF=0.5129;AMR_AF=0.6383;AFR_AF=0.8714;EUR_AF=0.4334;SAS_AF=0.6145;AA=C|||;VT=SNP
8	143321697	rs74592628	C	T	100	PASS	AC=264;AF=0.0527157;AN=5008;NS=2504;DP=20305;EAS_AF=0.0407;AMR_AF=0.036;AFR_AF=0.0446;EUR_AF=0.0417;SAS_AF=0.0992;AA=C|||;VT=SNP
8	143322470	rs4284148	T	C	100	PASS	AC=3040;AF=0.607029;AN=5008;NS=2504;DP=19550;EAS_AF=0.506;AMR_AF=0.6354;AFR_AF=0.792;EUR_AF=0.4364;SAS_AF=0.6166;AA=T|||;VT=SNP
8	143322564	rs11991896	A	C	100	PASS	AC=3036;AF=0.60623;AN=5008;NS=2504;DP=17085;EAS_AF=0.506;AMR_AF=0.6354;AFR_AF=0.792;EUR_AF=0.4324;SAS_AF=0.6166;AA=A|||;VT=SNP
8	143323017	rs7832212	G	A	100	PASS	AC=3064;AF=0.611821;AN=5008;NS=2504;DP=17405;EAS_AF=0.506;AMR_AF=0.6354;AFR_AF=0.8132;EUR_AF=0.4324;SAS_AF=0.6166;AA=A|||;VT=SNP
8	143323109	rs7822538	T	C	100	PASS	AC=3064;AF=0.611821;AN=5008;NS=2504;DP=18298;EAS_AF=0.506;AMR_AF=0.6354;AFR_AF=0.8132;EUR_AF=0.4324;SAS_AF=0.6166;AA=t|||;VT=SNP
8	143323847	rs7822799	A	G	100	PASS	AC=3061;AF=0.611222;AN=5008;NS=2504;DP=19802;EAS_AF=0.506;AMR_AF=0.6354;AFR_AF=0.8147;EUR_AF=0.4324;SAS_AF=0.6115;AA=G|||;VT=SNP
8	143324399	rs6583607	T	C	100	PASS	AC=2955;AF=0.590056;AN=5008;NS=2504;DP=19700;EAS_AF=0.506;AMR_AF=0.6282;AFR_AF=0.739;EUR_AF=0.4314;SAS_AF=0.6115;AA=T|||;VT=SNP
8	143324467	rs6583608	G	A	100	PASS	AC=2946;AF=0.588259;AN=5008;NS=2504;DP=18419;EAS_AF=0.505;AMR_AF=0.6282;AFR_AF=0.733;EUR_AF=0.4314;SAS_AF=0.6115;AA=G|||;VT=SNP
8	143324500	rs6583609	C	A	100	PASS	AC=2946;AF=0.588259;AN=5008;NS=2504;DP=17990;EAS_AF=0.505;AMR_AF=0.6282;AFR_AF=0.733;EUR_AF=0.4314;SAS_AF=0.6115;AA=C|||;VT=SNP
8	143324721	rs12545056	C	A	100	PASS	AC=3069;AF=0.612819;AN=5008;NS=2504;DP=19171;EAS_AF=0.497;AMR_AF=0.6311;AFR_AF=0.8434;EUR_AF=0.4284;SAS_AF=0.5971;AA=A|||;VT=SNP
8	143324722	rs12545057	C	T	100	PASS	AC=3067;AF=0.61242;AN=5008;NS=2504;DP=19376;EAS_AF=0.497;AMR_AF=0.6311;AFR_AF=0.8427;EUR_AF=0.4274;SAS_AF=0.5971;AA=T|||;VT=SNP
8	143325275	rs4976954	A	G	100	PASS	AC=1803;AF=0.360024;AN=5008;NS=2504;DP=15195;EAS_AF=0.1181;AMR_AF=0.33;AFR_AF=0.7761;EUR_AF=0.1948;SAS_AF=0.2382;AA=G|||;VT=SNP
8	143326191	rs13282237	A	G	100	PASS	AC=3016;AF=0.602236;AN=5008;NS=2504;DP=19019;EAS_AF=0.505;AMR_AF=0.6441;AFR_AF=0.7716;EUR_AF=0.4404;SAS_AF=0.6104;AA=G|||;VT=SNP
8	143326237	rs8180995	A	G	100	PASS	AC=2959;AF=0.590855;AN=5008;NS=2504;DP=19156;EAS_AF=0.505;AMR_AF=0.6354;AFR_AF=0.6982;EUR_AF=0.4622;SAS_AF=0.635;AA=G|||;VT=SNP
8	143326402	rs8180914	G	A	100	PASS	AC=2893;AF=0.577676;AN=5008;NS=2504;DP=23360;EAS_AF=0.502;AMR_AF=0.6282;AFR_AF=0.6974;EUR_AF=0.4304;SAS_AF=0.6094;AA=G|||;VT=SNP
8	143326650	rs12234969	A	T	100	PASS	AC=2895;AF=0.578075;AN=5008;NS=2504;DP=20435;EAS_AF=0.503;AMR_AF=0.6282;AFR_AF=0.6967;EUR_AF=0.4314;SAS_AF=0.6104;AA=T|||;VT=SNP
8	143326821	rs4976983	A	G	100	PASS	AC=3140;AF=0.626997;AN=5008;NS=2504;DP=23002;EAS_AF=0.503;AMR_AF=0.6398;AFR_AF=0.8744;EUR_AF=0.4334;SAS_AF=0.6104;AA=G|||;VT=SNP
8	143327128	rs4976984	A	G	100	PASS	AC=3141;AF=0.627196;AN=5008;NS=2504;DP=19727;EAS_AF=0.504;AMR_AF=0.6398;AFR_AF=0.8744;EUR_AF=0.4334;SAS_AF=0.6104;AA=G|||;VT=SNP
8	143327271	rs4976985	G	A	100	PASS	AC=2895;AF=0.578075;AN=5008;NS=2504;DP=8662;EAS_AF=0.502;AMR_AF=0.6282;AFR_AF=0.6974;EUR_AF=0.4314;SAS_AF=0.6104;AA=A|||;VT=SNP
8	143327651	rs7820538	T	C	100	PASS	AC=2898;AF=0.578674;AN=5008;NS=2504;DP=14988;EAS_AF=0.503;AMR_AF=0.6297;AFR_AF=0.6967;EUR_AF=0.4334;SAS_AF=0.6104;AA=C|||;VT=SNP
8	143328026	rs13256788	T	A	100	PASS	AC=2898;AF=0.578674;AN=5008;NS=2504;DP=15869;EAS_AF=0.503;AMR_AF=0.6282;AFR_AF=0.6982;EUR_AF=0.4324;SAS_AF=0.6104;AA=T|||;VT=SNP
8	143328290	rs6985751	A	G	100	PASS	AC=3143;AF=0.627596;AN=5008;NS=2504;DP=22115;EAS_AF=0.504;AMR_AF=0.6412;AFR_AF=0.8744;EUR_AF=0.4344;SAS_AF=0.6104;AA=G|||;VT=SNP
8	143328639	rs34870209	C	T	100	PASS	AC=2897;AF=0.578474;AN=5008;NS=2504;DP=17951;EAS_AF=0.504;AMR_AF=0.6254;AFR_AF=0.6982;EUR_AF=0.4324;SAS_AF=0.6104;AA=C|||;VT=SNP
8	143329466	rs76508492	C	T	100	PASS	AC=293;AF=0.0585064;AN=5008;NS=2504;DP=17375;EAS_AF=0.0397;AMR_AF=0.036;AFR_AF=0.0666;EUR_AF=0.0417;SAS_AF=0.1002;AA=C|||;VT=SNP
8	143329717	rs79293161	T	C	100	PASS	AC=296;AF=0.0591054;AN=5008;NS=2504;DP=16972;EAS_AF=0.0397;AMR_AF=0.036;AFR_AF=0.0681;EUR_AF=0.0417;SAS_AF=0.1012;AA=N|||;VT=SNP
8	143329736	rs6583610	A	G	100	PASS	AC=2803;AF=0.559704;AN=5008;NS=2504;DP=16660;EAS_AF=0.504;AMR_AF=0.5778;AFR_AF=0.6513;EUR_AF=0.4324;SAS_AF=0.6115;AA=G|||;VT=SNP
8	143330385	rs10875482	T	C	100	PASS	AC=2651;AF=0.529353;AN=5008;NS=2504;DP=17228;EAS_AF=0.4663;AMR_AF=0.5461;AFR_AF=0.6876;EUR_AF=0.3917;SAS_AF=0.5102;AA=T|||;VT=SNP
8	143330441	rs73364653	G	A	100	PASS	AC=420;AF=0.0838658;AN=5008;NS=2504;DP=17117;EAS_AF=0.0407;AMR_AF=0.0836;AFR_AF=0.1362;EUR_AF=0.0417;SAS_AF=0.1012;AA=G|||;VT=SNP
8	143330462	rs73364656	C	T	100	PASS	AC=419;AF=0.0836661;AN=5008;NS=2504;DP=18737;EAS_AF=0.0387;AMR_AF=0.0836;AFR_AF=0.1362;EUR_AF=0.0427;SAS_AF=0.1012;AA=C|||;VT=SNP
8	143330576	rs6583611	A	G	100	PASS	AC=3142;AF=0.627396;AN=5008;NS=2504;DP=17636;EAS_AF=0.505;AMR_AF=0.6369;AFR_AF=0.8744;EUR_AF=0.4344;SAS_AF=0.6115;AA=G|||;VT=SNP
8	143330606	rs58070749	T	C	100	PASS	AC=418;AF=0.0834665;AN=5008;NS=2504;DP=17504;EAS_AF=0.0387;AMR_AF=0.0836;AFR_AF=0.1362;EUR_AF=0.0417;SAS_AF=0.1012;AA=C|||;VT=SNP
8	143330607	rs58302364	G	A	100	PASS	AC=418;AF=0.0834665;AN=5008;NS=2504;DP=17386;EAS_AF=0.0387;AMR_AF=0.0836;AFR_AF=0.1362;EUR_AF=0.0417;SAS_AF=0.1012;AA=g|||;VT=SNP
8	143330986	rs59019358	G	A	100	PASS	AC=456;AF=0.0910543;AN=5008;NS=2504;DP=19426;EAS_AF=0.0397;AMR_AF=0.0865;AFR_AF=0.1611;EUR_AF=0.0417;SAS_AF=0.1033;AA=G|||;VT=SNP
8	143332204	rs73364661	T	C	100	PASS	AC=510;AF=0.101837;AN=5008;NS=2504;DP=18221;EAS_AF=0.0387;AMR_AF=0.0908;AFR_AF=0.2012;EUR_AF=0.0427;SAS_AF=0.1012;AA=C|||;VT=SNP
8	143332221	rs78778150	G	A	100	PASS	AC=266;AF=0.053115;AN=5008;NS=2504;DP=18376;EAS_AF=0.0387;AMR_AF=0.036;AFR_AF=0.0454;EUR_AF=0.0427;SAS_AF=0.1012;AA=G|||;VT=SNP
8	143332644	rs11996660	A	G	100	PASS	AC=3142;AF=0.627396;AN=5008;NS=2504;DP=13389;EAS_AF=0.504;AMR_AF=0.6369;AFR_AF=0.8752;EUR_AF=0.4334;SAS_AF=0.6125;AA=C|||;VT=SNP
8	143332784	rs73364669	T	C	100	PASS	AC=433;AF=0.0864617;AN=5008;NS=2504;DP=15416;EAS_AF=0.0387;AMR_AF=0.0836;AFR_AF=0.1475;EUR_AF=0.0417;SAS_AF=0.1012;AA=C|||;VT=SNP
8	143333162	rs111405432	C	T	100	PASS	AC=265;AF=0.0529153;AN=5008;NS=2504;DP=13413;EAS_AF=0.0387;AMR_AF=0.036;AFR_AF=0.0454;EUR_AF=0.0417;SAS_AF=0.1012;AA=c|||;VT=SNP
8	143333231	rs7012636	A	G	100	PASS	AC=3147;AF=0.628395;AN=5008;NS=2504;DP=12282;EAS_AF=0.506;AMR_AF=0.6383;AFR_AF=0.8752;EUR_AF=0.4324;SAS_AF=0.6155;AA=N|||;VT=SNP
8	143333489	rs35538023	G	T	100	PASS	AC=1165;AF=0.232628;AN=5008;NS=2504;DP=16978;EAS_AF=0.0774;AMR_AF=0.2305;AFR_AF=0.4849;EUR_AF=0.1511;SAS_AF=0.137;AA=G|||;VT=SNP
8	143333525	rs67756423	A	C	100	PASS	AC=1343;AF=0.268171;AN=5008;NS=2504;DP=18394;EAS_AF=0.3889;AMR_AF=0.3069;AFR_AF=0.0998;EUR_AF=0.2366;SAS_AF=0.3763;AA=-|||;VT=SNP
8	143334112	rs4366191	A	G	100	PASS	AC=2736;AF=0.546326;AN=5008;NS=2504;DP=17515;EAS_AF=0.4663;AMR_AF=0.5519;AFR_AF=0.7489;EUR_AF=0.3897;SAS_AF=0.5123;AA=-|||;VT=SNP
8	143334191	rs4633164	C	T	100	PASS	AC=2632;AF=0.525559;AN=5008;NS=2504;DP=15764;EAS_AF=0.4663;AMR_AF=0.5447;AFR_AF=0.674;EUR_AF=0.3887;SAS_AF=0.5133;AA=-|||;VT=SNP
8	143334681	rs79141160	C	T	100	PASS	AC=261;AF=0.0521166;AN=5008;NS=2504;DP=18946;EAS_AF=0.0387;AMR_AF=0.0346;AFR_AF=0.0446;EUR_AF=0.0408;SAS_AF=0.1002;AA=c|||;VT=SNP
8	143334781	rs28694701	C	T	100	PASS	AC=2719;AF=0.542931;AN=5008;NS=2504;DP=17578;EAS_AF=0.4653;AMR_AF=0.5519;AFR_AF=0.736;EUR_AF=0.3897;SAS_AF=0.5133;AA=c|||;VT=SNP
8	143335170	rs7462788	G	T	100	PASS	AC=2617;AF=0.522564;AN=5008;NS=2504;DP=16552;EAS_AF=0.4474;AMR_AF=0.5432;AFR_AF=0.6778;EUR_AF=0.3907;SAS_AF=0.5112;AA=-|||;VT=SNP
8	143335798	rs3935371	G	A	100	PASS	AC=420;AF=0.0838658;AN=5008;NS=2504;DP=19054;EAS_AF=0.0387;AMR_AF=0.0821;AFR_AF=0.1392;EUR_AF=0.0408;SAS_AF=0.1012;AA=-|||;VT=SNP
8	143335830	rs3935370	G	A	100	PASS	AC=2662;AF=0.53155;AN=5008;NS=2504;DP=18988;EAS_AF=0.4425;AMR_AF=0.5504;AFR_AF=0.7186;EUR_AF=0.3827;SAS_AF=0.5102;AA=-|||;VT=SNP
8	143336282	rs75013236	G	C	100	PASS	AC=263;AF=0.052516;AN=5008;NS=2504;DP=16033;EAS_AF=0.0387;AMR_AF=0.0346;AFR_AF=0.0461;EUR_AF=0.0408;SAS_AF=0.1002;AA=-|||;VT=SNP
8	143336359	rs12548983	T	C	100	PASS	AC=2712;AF=0.541534;AN=5008;NS=2504;DP=17083;EAS_AF=0.4464;AMR_AF=0.5533;AFR_AF=0.7436;EUR_AF=0.3907;SAS_AF=0.5133;AA=-|||;VT=SNP
8	143336546	rs67736411	G	C	100	PASS	AC=2707;AF=0.540535;AN=5008;NS=2504;DP=20860;EAS_AF=0.4464;AMR_AF=0.5519;AFR_AF=0.7436;EUR_AF=0.3887;SAS_AF=0.5112;AA=-|||;VT=SNP
8	143339239	rs13250766	T	C	100	PASS	AC=2517;AF=0.502596;AN=5008;NS=2504;DP=21470;EAS_AF=0.4444;AMR_AF=0.5403;AFR_AF=0.6104;EUR_AF=0.3867;SAS_AF=0.5092;AA=T|||;VT=SNP
8	143339617	rs7460777	G	A	100	PASS	AC=1454;AF=0.290335;AN=5008;NS=2504;DP=25607;EAS_AF=0.1329;AMR_AF=0.3314;AFR_AF=0.5484;EUR_AF=0.1561;SAS_AF=0.2127;AA=g|||;VT=SNP
8	143339888	rs55637681	G	C	100	PASS	AC=1031;AF=0.205871;AN=5008;NS=2504;DP=13414;EAS_AF=0.3115;AMR_AF=0.2075;AFR_AF=0.0386;EUR_AF=0.2306;SAS_AF=0.2965;AA=G|||;VT=SNP
8	143340566	rs34259915	A	C	100	PASS	AC=2858;AF=0.570687;AN=5008;NS=2504;DP=18662;EAS_AF=0.4841;AMR_AF=0.5836;AFR_AF=0.7095;EUR_AF=0.4284;SAS_AF=0.6094;AA=C|||;VT=SNP
8	143340629	rs34477796	A	C	100	PASS	AC=1461;AF=0.291733;AN=5008;NS=2504;DP=19314;EAS_AF=0.1329;AMR_AF=0.3343;AFR_AF=0.5522;EUR_AF=0.1561;SAS_AF=0.2127;AA=A|||;VT=SNP
8	143341021	rs76751760	G	A	100	PASS	AC=260;AF=0.0519169;AN=5008;NS=2504;DP=15926;EAS_AF=0.0377;AMR_AF=0.0346;AFR_AF=0.0446;EUR_AF=0.0408;SAS_AF=0.1002;AA=g|||;VT=SNP
8	143341854	rs10095785	T	C	100	PASS	AC=3083;AF=0.615615;AN=5008;NS=2504;DP=16855;EAS_AF=0.5308;AMR_AF=0.6614;AFR_AF=0.7496;EUR_AF=0.4791;SAS_AF=0.6299;AA=C|||;VT=SNP
8	143342174	rs35828884	A	G	100	PASS	AC=1823;AF=0.364018;AN=5008;NS=2504;DP=12348;EAS_AF=0.2371;AMR_AF=0.3573;AFR_AF=0.705;EUR_AF=0.175;SAS_AF=0.2331;AA=G|||;VT=SNP
8	143342967	rs13274119	C	A	100	PASS	AC=950;AF=0.189696;AN=5008;NS=2504;DP=17102;EAS_AF=0.2837;AMR_AF=0.1138;AFR_AF=0.118;EUR_AF=0.1501;SAS_AF=0.2843;AA=c|||;VT=SNP
8	143343130	rs73366608	G	C	100	PASS	AC=298;AF=0.0595048;AN=5008;NS=2504;DP=18454;EAS_AF=0.0347;AMR_AF=0.0375;AFR_AF=0.0998;EUR_AF=0.0189;SAS_AF=0.0879;AA=G|||;VT=SNP
8	143343145	rs72687339	C	T	100	PASS	AC=706;AF=0.140974;AN=5008;NS=2504;DP=18306;EAS_AF=0.1161;AMR_AF=0.1657;AFR_AF=0.0673;EUR_AF=0.2117;SAS_AF=0.1759;AA=C|||;VT=SNP
8	143343260	rs72687340	T	G	100	PASS	AC=818;AF=0.163339;AN=5008;NS=2504;DP=17214;EAS_AF=0.129;AMR_AF=0.1686;AFR_AF=0.1142;EUR_AF=0.2137;SAS_AF=0.2096;AA=G|||;VT=SNP
8	143343384	rs77487748	C	T	100	PASS	AC=298;AF=0.0595048;AN=5008;NS=2504;DP=18057;EAS_AF=0.0347;AMR_AF=0.0375;AFR_AF=0.0998;EUR_AF=0.0189;SAS_AF=0.0879;AA=C|||;VT=SNP
8	143343398	rs67439964	T	C	100	PASS	AC=1081;AF=0.215855;AN=5008;NS=2504;DP=18031;EAS_AF=0.1567;AMR_AF=0.2075;AFR_AF=0.2156;EUR_AF=0.2326;SAS_AF=0.2658;AA=C|||;VT=SNP
8	143343567	rs72687341	T	G	100	PASS	AC=727;AF=0.145168;AN=5008;NS=2504;DP=17756;EAS_AF=0.122;AMR_AF=0.1657;AFR_AF=0.0666;EUR_AF=0.2147;SAS_AF=0.1892;AA=T|||;VT=SNP
8	143343648	rs72687342	T	C	100	PASS	AC=727;AF=0.145168;AN=5008;NS=2504;DP=6239;EAS_AF=0.122;AMR_AF=0.1657;AFR_AF=0.0666;EUR_AF=0.2147;SAS_AF=0.1892;AA=T|||;VT=SNP
8	143344055	rs34721137	C	T	100	PASS	AC=726;AF=0.144968;AN=5008;NS=2504;DP=16754;EAS_AF=0.123;AMR_AF=0.1657;AFR_AF=0.0666;EUR_AF=0.2137;SAS_AF=0.1881;AA=C|||;VT=SNP
8	143344270	rs57757167	C	T	100	PASS	AC=704;AF=0.140575;AN=5008;NS=2504;DP=19112;EAS_AF=0.2639;AMR_AF=0.2032;AFR_AF=0.0325;EUR_AF=0.0736;SAS_AF=0.184;AA=C|||;VT=SNP
8	143344276	rs61131965	C	T	100	PASS	AC=786;AF=0.156949;AN=5008;NS=2504;DP=18863;EAS_AF=0.2649;AMR_AF=0.2104;AFR_AF=0.0893;EUR_AF=0.0746;SAS_AF=0.184;AA=C|||;VT=SNP
8	143344545	rs73366612	T	G	100	PASS	AC=298;AF=0.0595048;AN=5008;NS=2504;DP=17988;EAS_AF=0.0347;AMR_AF=0.0375;AFR_AF=0.1006;EUR_AF=0.0189;SAS_AF=0.0869;AA=T|||;VT=SNP
8	143345007	rs13260208	A	G	100	PASS	AC=1978;AF=0.394968;AN=5008;NS=2504;DP=19179;EAS_AF=0.2004;AMR_AF=0.4078;AFR_AF=0.6029;EUR_AF=0.3608;SAS_AF=0.3405;AA=A|||;VT=SNP
8	143345407	rs73366616	G	A	100	PASS	AC=299;AF=0.0597045;AN=5008;NS=2504;DP=17145;EAS_AF=0.0347;AMR_AF=0.0375;AFR_AF=0.1014;EUR_AF=0.0189;SAS_AF=0.0869;AA=G|||;VT=SNP
8	143345477	rs12544947	A	T	100	PASS	AC=1858;AF=0.371006;AN=5008;NS=2504;DP=17244;EAS_AF=0.2004;AMR_AF=0.3761;AFR_AF=0.5545;EUR_AF=0.329;SAS_AF=0.3384;AA=T|||;VT=SNP
8	143345521	rs73366619	C	A	100	PASS	AC=290;AF=0.0579073;AN=5008;NS=2504;DP=17769;EAS_AF=0.0347;AMR_AF=0.0375;AFR_AF=0.1006;EUR_AF=0.0189;SAS_AF=0.0787;AA=C|||;VT=SNP
8	143345885	rs12547214	G	A	100	PASS	AC=1825;AF=0.364417;AN=5008;NS=2504;DP=19359;EAS_AF=0.1994;AMR_AF=0.3703;AFR_AF=0.5333;EUR_AF=0.329;SAS_AF=0.3384;AA=A|||;VT=SNP
8	143346127	rs72687343	C	T	100	PASS	AC=638;AF=0.127396;AN=5008;NS=2504;DP=20224;EAS_AF=0.126;AMR_AF=0.1383;AFR_AF=0.0287;EUR_AF=0.1819;SAS_AF=0.1984;AA=C|||;VT=SNP
8	143346643	rs73366623	C	T	100	PASS	AC=217;AF=0.0433307;AN=5008;NS=2504;DP=18875;EAS_AF=0.0347;AMR_AF=0.0317;AFR_AF=0.0424;EUR_AF=0.0189;SAS_AF=0.0869;AA=C|||;VT=SNP
8	143346765	rs72687344	G	A	100	PASS	AC=719;AF=0.14357;AN=5008;NS=2504;DP=19730;EAS_AF=0.124;AMR_AF=0.1657;AFR_AF=0.0499;EUR_AF=0.2137;SAS_AF=0.2025;AA=g|||;VT=SNP
8	143346829	rs72687345	C	T	100	PASS	AC=720;AF=0.14377;AN=5008;NS=2504;DP=18903;EAS_AF=0.124;AMR_AF=0.1657;AFR_AF=0.0507;EUR_AF=0.2137;SAS_AF=0.2025;AA=C|||;VT=SNP
8	143347087	rs72687347	G	A	100	PASS	AC=717;AF=0.143171;AN=5008;NS=2504;DP=18450;EAS_AF=0.121;AMR_AF=0.1657;AFR_AF=0.0499;EUR_AF=0.2147;SAS_AF=0.2025;AA=G|||;VT=SNP
8	143347089	rs75857023	G	C	100	PASS	AC=718;AF=0.143371;AN=5008;NS=2504;DP=18460;EAS_AF=0.2748;AMR_AF=0.1326;AFR_AF=0.0794;EUR_AF=0.0746;SAS_AF=0.1728;AA=G|||;VT=SNP
8	143347243	rs6583612	G	A	100	PASS	AC=1346;AF=0.26877;AN=5008;NS=2504;DP=18937;EAS_AF=0.0774;AMR_AF=0.2435;AFR_AF=0.5976;EUR_AF=0.1541;SAS_AF=0.1575;AA=G|||;VT=SNP
8	143347486	rs72687350	C	A	100	PASS	AC=635;AF=0.126797;AN=5008;NS=2504;DP=17532;EAS_AF=0.122;AMR_AF=0.1354;AFR_AF=0.0287;EUR_AF=0.1819;SAS_AF=0.2014;AA=C|||;VT=SNP
8	143347870	rs6996357	T	G	100	PASS	AC=750;AF=0.14976;AN=5008;NS=2504;DP=21347;EAS_AF=0.122;AMR_AF=0.1657;AFR_AF=0.0499;EUR_AF=0.2137;SAS_AF=0.2362;AA=T|||;VT=SNP
8	143347877	rs4269661	C	T	100	PASS	AC=3053;AF=0.609625;AN=5008;NS=2504;DP=21443;EAS_AF=0.5079;AMR_AF=0.5504;AFR_AF=0.848;EUR_AF=0.4304;SAS_AF=0.6186;AA=T|||;VT=SNP
8	143347922	rs4601464	C	T	100	PASS	AC=3080;AF=0.615016;AN=5008;NS=2504;DP=21566;EAS_AF=0.5079;AMR_AF=0.5504;AFR_AF=0.8684;EUR_AF=0.4304;SAS_AF=0.6186;AA=T|||;VT=SNP
8	143348159	rs4578081	C	T	100	PASS	AC=1341;AF=0.267772;AN=5008;NS=2504;DP=19800;EAS_AF=0.0774;AMR_AF=0.245;AFR_AF=0.5915;EUR_AF=0.1541;SAS_AF=0.1595;AA=C|||;VT=SNP
8	143348359	rs9644550	A	C	100	PASS	AC=3057;AF=0.610423;AN=5008;NS=2504;DP=19605;EAS_AF=0.5119;AMR_AF=0.5504;AFR_AF=0.848;EUR_AF=0.4304;SAS_AF=0.6186;AA=C|||;VT=SNP
8	143348531	rs58862896	C	T	100	PASS	AC=315;AF=0.0628994;AN=5008;NS=2504;DP=16905;EAS_AF=0.0377;AMR_AF=0.0317;AFR_AF=0.1142;EUR_AF=0.0189;SAS_AF=0.0869;AA=C|||;VT=SNP
8	143348540	rs9644551	C	T	100	PASS	AC=1026;AF=0.204872;AN=5008;NS=2504;DP=16566;EAS_AF=0.3075;AMR_AF=0.1643;AFR_AF=0.1936;EUR_AF=0.0934;SAS_AF=0.2577;AA=C|||;VT=SNP
8	143348647	rs6985428	C	T	100	PASS	AC=315;AF=0.0628994;AN=5008;NS=2504;DP=16520;EAS_AF=0.0377;AMR_AF=0.0317;AFR_AF=0.1142;EUR_AF=0.0189;SAS_AF=0.0869;AA=C|||;VT=SNP
8	143348682	rs9657472	G	A	100	PASS	AC=1985;AF=0.396366;AN=5008;NS=2504;DP=17319;EAS_AF=0.2004;AMR_AF=0.3804;AFR_AF=0.6278;EUR_AF=0.335;SAS_AF=0.3599;AA=A|||;VT=SNP
8	143348758	rs57634503	G	A	100	PASS	AC=317;AF=0.0632987;AN=5008;NS=2504;DP=17848;EAS_AF=0.0387;AMR_AF=0.0317;AFR_AF=0.1135;EUR_AF=0.0199;SAS_AF=0.0879;AA=G|||;VT=SNP
8	143348919	rs59160902	A	C	100	PASS	AC=315;AF=0.0628994;AN=5008;NS=2504;DP=17504;EAS_AF=0.0377;AMR_AF=0.0317;AFR_AF=0.1142;EUR_AF=0.0189;SAS_AF=0.0869;AA=A|||;VT=SNP
8	143348975	rs61546730	T	C	100	PASS	AC=715;AF=0.142772;AN=5008;NS=2504;DP=14322;EAS_AF=0.2738;AMR_AF=0.1326;AFR_AF=0.0794;EUR_AF=0.0746;SAS_AF=0.1708;AA=T|||;VT=SNP
8	143349249	rs4259531	A	G	100	PASS	AC=1235;AF=0.246605;AN=5008;NS=2504;DP=21117;EAS_AF=0.0774;AMR_AF=0.2392;AFR_AF=0.5144;EUR_AF=0.1541;SAS_AF=0.1595;AA=A|||;VT=SNP
8	143349510	rs6583613	A	G	100	PASS	AC=3055;AF=0.610024;AN=5008;NS=2504;DP=21224;EAS_AF=0.5089;AMR_AF=0.549;AFR_AF=0.8472;EUR_AF=0.4324;SAS_AF=0.6196;AA=A|||;VT=SNP
8	143350197	rs4976986	A	C	100	PASS	AC=1352;AF=0.269968;AN=5008;NS=2504;DP=19929;EAS_AF=0.0774;AMR_AF=0.245;AFR_AF=0.5998;EUR_AF=0.1541;SAS_AF=0.1595;AA=A|||;VT=SNP
8	143350363	rs75057805	T	G	100	PASS	AC=750;AF=0.14976;AN=5008;NS=2504;DP=27499;EAS_AF=0.122;AMR_AF=0.1657;AFR_AF=0.0499;EUR_AF=0.2137;SAS_AF=0.2362;AA=T|||;VT=SNP
8	143350750	rs4976955	T	C	100	PASS	AC=1341;AF=0.267772;AN=5008;NS=2504;DP=22330;EAS_AF=0.0774;AMR_AF=0.245;AFR_AF=0.5915;EUR_AF=0.1541;SAS_AF=0.1595;AA=T|||;VT=SNP
8	143351567	rs12675715	T	G	100	PASS	AC=3138;AF=0.626597;AN=5008;NS=2504;DP=10383;EAS_AF=0.5109;AMR_AF=0.5778;AFR_AF=0.8684;EUR_AF=0.4622;SAS_AF=0.6227;AA=G|||;VT=SNP
8	143352206	rs28472969	T	C	100	PASS	AC=3181;AF=0.635184;AN=5008;NS=2504;DP=16426;EAS_AF=0.5119;AMR_AF=0.5793;AFR_AF=0.8986;EUR_AF=0.4622;SAS_AF=0.6237;AA=C|||;VT=SNP
8	143352528	rs7014279	A	C	100	PASS	AC=2371;AF=0.473442;AN=5008;NS=2504;DP=15663;EAS_AF=0.2381;AMR_AF=0.4438;AFR_AF=0.7496;EUR_AF=0.3887;SAS_AF=0.4509;AA=A|||;VT=SNP
8	143352529	rs79248723	G	A	100	PASS	AC=1323;AF=0.264177;AN=5008;NS=2504;DP=15638;EAS_AF=0.0774;AMR_AF=0.2435;AFR_AF=0.5779;EUR_AF=0.1561;SAS_AF=0.1585;AA=G|||;VT=SNP
8	143352778	rs34469664	C	G	100	PASS	AC=721;AF=0.14397;AN=5008;NS=2504;DP=15278;EAS_AF=0.2252;AMR_AF=0.1758;AFR_AF=0.0242;EUR_AF=0.1581;SAS_AF=0.1851;AA=C|||;VT=SNP
8	143352779	rs34066697	T	C	100	PASS	AC=2332;AF=0.465655;AN=5008;NS=2504;DP=15299;EAS_AF=0.2381;AMR_AF=0.4438;AFR_AF=0.7451;EUR_AF=0.3738;SAS_AF=0.4325;AA=C|||;VT=SNP
8	143352805	rs55667547	T	C	100	PASS	AC=732;AF=0.146166;AN=5008;NS=2504;DP=14916;EAS_AF=0.123;AMR_AF=0.1758;AFR_AF=0.053;EUR_AF=0.2147;SAS_AF=0.2045;AA=T|||;VT=SNP
8	143353038	rs35674714	C	T	100	PASS	AC=1232;AF=0.246006;AN=5008;NS=2504;DP=16983;EAS_AF=0.0774;AMR_AF=0.2406;AFR_AF=0.5121;EUR_AF=0.1541;SAS_AF=0.1585;AA=C|||;VT=SNP
8	143354553	rs11989641	T	C	100	PASS	AC=1272;AF=0.253994;AN=5008;NS=2504;DP=18106;EAS_AF=0.0774;AMR_AF=0.2406;AFR_AF=0.5416;EUR_AF=0.1541;SAS_AF=0.1595;AA=T|||;VT=SNP
8	143354963	rs34667744	T	C	100	PASS	AC=2788;AF=0.556709;AN=5008;NS=2504;DP=18532;EAS_AF=0.4742;AMR_AF=0.5461;AFR_AF=0.7262;EUR_AF=0.4423;SAS_AF=0.5378;AA=C|||;VT=SNP
8	143355042	rs73366657	C	T	100	PASS	AC=263;AF=0.052516;AN=5008;NS=2504;DP=17656;EAS_AF=0.0377;AMR_AF=0.0303;AFR_AF=0.0756;EUR_AF=0.0189;SAS_AF=0.0869;AA=C|||;VT=SNP
8	143355073	rs73366660	C	T	100	PASS	AC=263;AF=0.052516;AN=5008;NS=2504;DP=17633;EAS_AF=0.0377;AMR_AF=0.0303;AFR_AF=0.0756;EUR_AF=0.0189;SAS_AF=0.0869;AA=C|||;VT=SNP
8	143355746	rs66519482	T	C	100	PASS	AC=780;AF=0.155751;AN=5008;NS=2504;DP=18441;EAS_AF=0.123;AMR_AF=0.1671;AFR_AF=0.0953;EUR_AF=0.2127;SAS_AF=0.2045;AA=T|||;VT=SNP
8	143355875	rs73714107	G	A	100	PASS	AC=414;AF=0.0826677;AN=5008;NS=2504;DP=16176;EAS_AF=0.003;AMR_AF=0.0937;AFR_AF=0.1362;EUR_AF=0.1262;SAS_AF=0.0399;AA=G|||;VT=SNP
8	143356764	rs67717665	T	C	100	PASS	AC=1082;AF=0.216054;AN=5008;NS=2504;DP=16709;EAS_AF=0.3105;AMR_AF=0.1744;AFR_AF=0.2239;EUR_AF=0.0964;SAS_AF=0.2607;AA=C|||;VT=SNP
8	143356775	rs67295124	A	C	100	PASS	AC=1049;AF=0.209465;AN=5008;NS=2504;DP=16587;EAS_AF=0.3105;AMR_AF=0.1729;AFR_AF=0.2005;EUR_AF=0.0954;SAS_AF=0.2607;AA=C|||;VT=SNP
8	143357038	rs72687357	G	A	100	PASS	AC=658;AF=0.13139;AN=5008;NS=2504;DP=19936;EAS_AF=0.1091;AMR_AF=0.1383;AFR_AF=0.0605;EUR_AF=0.1809;SAS_AF=0.1943;AA=G|||;VT=SNP
8	143357486	rs78527426	C	T	100	PASS	AC=232;AF=0.0463259;AN=5008;NS=2504;DP=17044;EAS_AF=0.003;AMR_AF=0.0749;AFR_AF=0.0098;EUR_AF=0.1233;SAS_AF=0.0409;AA=C|||;VT=SNP
8	143357960	rs6983847	T	C	100	PASS	AC=773;AF=0.154353;AN=5008;NS=2504;DP=19815;EAS_AF=0.124;AMR_AF=0.1671;AFR_AF=0.0946;EUR_AF=0.2127;SAS_AF=0.1973;AA=C|||;VT=SNP
8	143358225	rs72687360	A	G	100	PASS	AC=232;AF=0.0463259;AN=5008;NS=2504;DP=18535;EAS_AF=0.003;AMR_AF=0.0764;AFR_AF=0.0098;EUR_AF=0.1223;SAS_AF=0.0409;AA=A|||;VT=SNP
8	143358316	rs72687362	C	A	100	PASS	AC=919;AF=0.183506;AN=5008;NS=2504;DP=18154;EAS_AF=0.1587;AMR_AF=0.1744;AFR_AF=0.1316;EUR_AF=0.2018;SAS_AF=0.2669;AA=A|||;VT=SNP
8	143358318	rs76873068	C	G	100	PASS	AC=232;AF=0.0463259;AN=5008;NS=2504;DP=18109;EAS_AF=0.0367;AMR_AF=0.0303;AFR_AF=0.0628;EUR_AF=0.0189;SAS_AF=0.0736;AA=C|||;VT=SNP
8	143359064	rs3923080	C	T	100	PASS	AC=210;AF=0.0419329;AN=5008;NS=2504;DP=17750;EAS_AF=0.1052;AMR_AF=0.0793;AFR_AF=0.028;EUR_AF=0.008;SAS_AF=0.0041;AA=c|||;VT=SNP
8	143360544	rs10109126	T	C	100	PASS	AC=1525;AF=0.304513;AN=5008;NS=2504;DP=17962;EAS_AF=0.3115;AMR_AF=0.2695;AFR_AF=0.4281;EUR_AF=0.1839;SAS_AF=0.2791;AA=T|||;VT=SNP
8	143361267	rs4976990	A	G	100	PASS	AC=3970;AF=0.792732;AN=5008;NS=2504;DP=12923;EAS_AF=0.7569;AMR_AF=0.7493;AFR_AF=0.9766;EUR_AF=0.6352;SAS_AF=0.774;AA=G|||;VT=SNP
8	143361315	rs117297465	G	A	100	PASS	AC=166;AF=0.033147;AN=5008;NS=2504;DP=12419;EAS_AF=0.0407;AMR_AF=0.0173;AFR_AF=0.034;EUR_AF=0.0149;SAS_AF=0.0542;AA=G|||;VT=SNP
8	143361320	rs28653024	C	T	100	PASS	AC=1477;AF=0.294928;AN=5008;NS=2504;DP=12215;EAS_AF=0.3115;AMR_AF=0.2392;AFR_AF=0.4168;EUR_AF=0.173;SAS_AF=0.2781;AA=C|||;VT=SNP
8	143361801	rs12679867	G	A	100	PASS	AC=724;AF=0.144569;AN=5008;NS=2504;DP=14857;EAS_AF=0.3085;AMR_AF=0.1369;AFR_AF=0.0545;EUR_AF=0.0746;SAS_AF=0.1748;AA=G|||;VT=SNP
8	143362144	rs74418376	G	C	100	PASS	AC=156;AF=0.0311502;AN=5008;NS=2504;DP=16357;EAS_AF=0.0397;AMR_AF=0.0173;AFR_AF=0.0272;EUR_AF=0.0149;SAS_AF=0.0542;AA=G|||;VT=SNP
8	143362190	rs12679951	G	A	100	PASS	AC=1676;AF=0.334665;AN=5008;NS=2504;DP=15988;EAS_AF=0.3919;AMR_AF=0.3357;AFR_AF=0.4455;EUR_AF=0.1809;SAS_AF=0.2832;AA=G|||;VT=SNP
8	143362742	rs117980982	C	T	100	PASS	AC=155;AF=0.0309505;AN=5008;NS=2504;DP=16677;EAS_AF=0.0397;AMR_AF=0.0173;AFR_AF=0.0265;EUR_AF=0.0149;SAS_AF=0.0542;AA=C|||;VT=SNP
8	143363037	rs10086550	A	G	100	PASS	AC=1493;AF=0.298123;AN=5008;NS=2504;DP=15444;EAS_AF=0.3115;AMR_AF=0.2493;AFR_AF=0.4236;EUR_AF=0.173;SAS_AF=0.2781;AA=G|||;VT=SNP
8	143363229	rs34819186	A	C	100	PASS	AC=2879;AF=0.57488;AN=5008;NS=2504;DP=15358;EAS_AF=0.5347;AMR_AF=0.5303;AFR_AF=0.7428;EUR_AF=0.4573;SAS_AF=0.5419;AA=a|||;VT=SNP
8	143363260	rs57310109	G	A	100	PASS	AC=508;AF=0.101438;AN=5008;NS=2504;DP=15583;EAS_AF=0.0794;AMR_AF=0.1081;AFR_AF=0.2557;EUR_AF=0.0109;SAS_AF=0.0041;AA=G|||;VT=SNP
8	143363270	rs35951447	T	C	100	PASS	AC=3110;AF=0.621006;AN=5008;NS=2504;DP=15631;EAS_AF=0.5754;AMR_AF=0.5461;AFR_AF=0.8359;EUR_AF=0.4612;SAS_AF=0.5951;AA=C|||;VT=SNP
8	143363277	rs34853464	T	C	100	PASS	AC=2980;AF=0.595048;AN=5008;NS=2504;DP=15366;EAS_AF=0.5744;AMR_AF=0.5346;AFR_AF=0.7489;EUR_AF=0.4553;SAS_AF=0.5951;AA=C|||;VT=SNP
8	143363573	rs62513098	T	C	100	PASS	AC=1494;AF=0.298323;AN=5008;NS=2504;DP=16101;EAS_AF=0.3125;AMR_AF=0.2493;AFR_AF=0.4236;EUR_AF=0.173;SAS_AF=0.2781;AA=C|||;VT=SNP
8	143367391	rs7834194	T	C	100	PASS	AC=1494;AF=0.298323;AN=5008;NS=2504;DP=19920;EAS_AF=0.3115;AMR_AF=0.2493;AFR_AF=0.4244;EUR_AF=0.173;SAS_AF=0.2781;AA=C|||;VT=SNP
8	143367804	rs67317093	C	T	100	PASS	AC=1331;AF=0.265775;AN=5008;NS=2504;DP=22306;EAS_AF=0.2232;AMR_AF=0.2695;AFR_AF=0.2988;EUR_AF=0.2654;SAS_AF=0.2628;AA=C|||;VT=SNP
8	143367986	rs72687368	C	T	100	PASS	AC=821;AF=0.163938;AN=5008;NS=2504;DP=18328;EAS_AF=0.1438;AMR_AF=0.1614;AFR_AF=0.0416;EUR_AF=0.2545;SAS_AF=0.2587;AA=C|||;VT=SNP
8	143368449	rs74576444	T	C	100	PASS	AC=3791;AF=0.756989;AN=5008;NS=2504;DP=19532;EAS_AF=0.7569;AMR_AF=0.7334;AFR_AF=0.8707;EUR_AF=0.6163;SAS_AF=0.7648;AA=C|||;VT=SNP
8	143368484	rs4610878	A	T	100	PASS	AC=1330;AF=0.265575;AN=5008;NS=2504;DP=18195;EAS_AF=0.2232;AMR_AF=0.2695;AFR_AF=0.298;EUR_AF=0.2654;SAS_AF=0.2628;AA=a|||;VT=SNP
8	143369368	rs4976992	C	T	100	PASS	AC=3753;AF=0.749401;AN=5008;NS=2504;DP=19555;EAS_AF=0.7569;AMR_AF=0.7291;AFR_AF=0.8449;EUR_AF=0.6153;SAS_AF=0.7648;AA=T|||;VT=SNP
8	143369380	rs4976993	C	A	100	PASS	AC=3063;AF=0.611621;AN=5008;NS=2504;DP=19488;EAS_AF=0.5754;AMR_AF=0.5447;AFR_AF=0.8026;EUR_AF=0.4592;SAS_AF=0.5951;AA=A|||;VT=SNP
8	143370175	rs35916511	A	G	100	PASS	AC=650;AF=0.129792;AN=5008;NS=2504;DP=18840;EAS_AF=0.1815;AMR_AF=0.183;AFR_AF=0.0129;EUR_AF=0.1561;SAS_AF=0.1697;AA=A|||;VT=SNP
8	143370483	rs7814481	T	C	100	PASS	AC=1481;AF=0.295727;AN=5008;NS=2504;DP=16486;EAS_AF=0.3115;AMR_AF=0.245;AFR_AF=0.4213;EUR_AF=0.167;SAS_AF=0.2781;AA=C|||;VT=SNP
8	143370806	rs7818332	T	C	100	PASS	AC=1488;AF=0.297125;AN=5008;NS=2504;DP=16804;EAS_AF=0.3115;AMR_AF=0.2478;AFR_AF=0.4228;EUR_AF=0.17;SAS_AF=0.2781;AA=C|||;VT=SNP
8	143370923	rs7814166	A	T	100	PASS	AC=3755;AF=0.7498;AN=5008;NS=2504;DP=18178;EAS_AF=0.7569;AMR_AF=0.7291;AFR_AF=0.8464;EUR_AF=0.6153;SAS_AF=0.7648;AA=T|||;VT=SNP
8	143372552	rs75135181	T	G	100	PASS	AC=155;AF=0.0309505;AN=5008;NS=2504;DP=15083;EAS_AF=0.0397;AMR_AF=0.0173;AFR_AF=0.0265;EUR_AF=0.0149;SAS_AF=0.0542;AA=T|||;VT=SNP
8	143373005	rs55878729	C	T	100	PASS	AC=1337;AF=0.266973;AN=5008;NS=2504;DP=13732;EAS_AF=0.2232;AMR_AF=0.2709;AFR_AF=0.2988;EUR_AF=0.2694;SAS_AF=0.2638;AA=C|||;VT=SNP
8	143373084	rs7817381	C	G	100	PASS	AC=1473;AF=0.294129;AN=5008;NS=2504;DP=13080;EAS_AF=0.3125;AMR_AF=0.2478;AFR_AF=0.4107;EUR_AF=0.17;SAS_AF=0.2781;AA=C|||;VT=SNP
8	143373297	rs7817679	C	T	100	PASS	AC=1474;AF=0.294329;AN=5008;NS=2504;DP=15421;EAS_AF=0.3115;AMR_AF=0.2478;AFR_AF=0.4123;EUR_AF=0.17;SAS_AF=0.2781;AA=C|||;VT=SNP
8	143373494	rs4976994	A	G	100	PASS	AC=2823;AF=0.563698;AN=5008;NS=2504;DP=14578;EAS_AF=0.5347;AMR_AF=0.5173;AFR_AF=0.7216;EUR_AF=0.4384;SAS_AF=0.5419;AA=G|||;VT=SNP
8	143373972	rs6998660	A	G	100	PASS	AC=2824;AF=0.563898;AN=5008;NS=2504;DP=17673;EAS_AF=0.5347;AMR_AF=0.5187;AFR_AF=0.7216;EUR_AF=0.4384;SAS_AF=0.5419;AA=G|||;VT=SNP
8	143374261	rs4325021	A	G	100	PASS	AC=1490;AF=0.297524;AN=5008;NS=2504;DP=16126;EAS_AF=0.3125;AMR_AF=0.2478;AFR_AF=0.4236;EUR_AF=0.17;SAS_AF=0.2781;AA=G|||;VT=SNP
8	143374367	rs7833728	T	C	100	PASS	AC=817;AF=0.163139;AN=5008;NS=2504;DP=15500;EAS_AF=0.1429;AMR_AF=0.1628;AFR_AF=0.0416;EUR_AF=0.2505;SAS_AF=0.2587;AA=T|||;VT=SNP
8	143374762	rs9644546	G	A	100	PASS	AC=1475;AF=0.294529;AN=5008;NS=2504;DP=17617;EAS_AF=0.3125;AMR_AF=0.2478;AFR_AF=0.4123;EUR_AF=0.17;SAS_AF=0.2781;AA=G|||;VT=SNP
8	143375000	rs9644552	C	T	100	PASS	AC=1452;AF=0.289936;AN=5008;NS=2504;DP=17644;EAS_AF=0.3125;AMR_AF=0.2435;AFR_AF=0.3971;EUR_AF=0.17;SAS_AF=0.2781;AA=C|||;VT=SNP
8	143375636	rs72687372	C	A	100	PASS	AC=816;AF=0.162939;AN=5008;NS=2504;DP=17167;EAS_AF=0.1429;AMR_AF=0.1628;AFR_AF=0.0416;EUR_AF=0.2495;SAS_AF=0.2587;AA=C|||;VT=SNP
8	143375660	rs79291814	C	T	100	PASS	AC=155;AF=0.0309505;AN=5008;NS=2504;DP=18052;EAS_AF=0.0397;AMR_AF=0.0173;AFR_AF=0.0265;EUR_AF=0.0149;SAS_AF=0.0542;AA=C|||;VT=SNP
8	143375978	rs9324580	C	T	100	PASS	AC=1475;AF=0.294529;AN=5008;NS=2504;DP=17521;EAS_AF=0.3125;AMR_AF=0.2478;AFR_AF=0.4123;EUR_AF=0.17;SAS_AF=0.2781;AA=C|||;VT=SNP
8	143376371	rs7832348	C	T	100	PASS	AC=1457;AF=0.290935;AN=5008;NS=2504;DP=15455;EAS_AF=0.3125;AMR_AF=0.2435;AFR_AF=0.4009;EUR_AF=0.17;SAS_AF=0.2781;AA=C|||;VT=SNP
8	143376764	rs74717878	G	A	100	PASS	AC=816;AF=0.162939;AN=5008;NS=2504;DP=16731;EAS_AF=0.1429;AMR_AF=0.1628;AFR_AF=0.0416;EUR_AF=0.2495;SAS_AF=0.2587;AA=G|||;VT=SNP
8	143376802	rs7832163	T	C	100	PASS	AC=2309;AF=0.461062;AN=5008;NS=2504;DP=16866;EAS_AF=0.4563;AMR_AF=0.4107;AFR_AF=0.4667;EUR_AF=0.4195;SAS_AF=0.5368;AA=C|||;VT=SNP
8	143376820	rs78686810	T	C	100	PASS	AC=819;AF=0.163538;AN=5008;NS=2504;DP=17176;EAS_AF=0.1429;AMR_AF=0.1628;AFR_AF=0.0431;EUR_AF=0.2505;SAS_AF=0.2587;AA=T|||;VT=SNP
8	143376834	rs28758911	G	A	100	PASS	AC=1474;AF=0.294329;AN=5008;NS=2504;DP=17040;EAS_AF=0.3125;AMR_AF=0.245;AFR_AF=0.413;EUR_AF=0.17;SAS_AF=0.2781;AA=G|||;VT=SNP
8	143376857	rs28396985	A	G	100	PASS	AC=1488;AF=0.297125;AN=5008;NS=2504;DP=16794;EAS_AF=0.3125;AMR_AF=0.2478;AFR_AF=0.4221;EUR_AF=0.17;SAS_AF=0.2781;AA=G|||;VT=SNP
8	143378345	rs13265050	C	G	100	PASS	AC=1489;AF=0.297324;AN=5008;NS=2504;DP=17999;EAS_AF=0.3125;AMR_AF=0.2478;AFR_AF=0.4228;EUR_AF=0.17;SAS_AF=0.2781;AA=G|||;VT=SNP
8	143378869	rs4350094	C	T	100	PASS	AC=2974;AF=0.59385;AN=5008;NS=2504;DP=17056;EAS_AF=0.5754;AMR_AF=0.5346;AFR_AF=0.7474;EUR_AF=0.4503;SAS_AF=0.5951;AA=T|||;VT=SNP
8	143378970	rs4468046	G	A	100	PASS	AC=642;AF=0.128195;AN=5008;NS=2504;DP=15297;EAS_AF=0.1815;AMR_AF=0.183;AFR_AF=0.0083;EUR_AF=0.1541;SAS_AF=0.1697;AA=G|||;VT=SNP
8	143379096	rs12682233	T	C	100	PASS	AC=1489;AF=0.297324;AN=5008;NS=2504;DP=17196;EAS_AF=0.3125;AMR_AF=0.2478;AFR_AF=0.4228;EUR_AF=0.17;SAS_AF=0.2781;AA=N|||;VT=SNP
8	143379264	rs13272653	G	A	100	PASS	AC=1451;AF=0.289736;AN=5008;NS=2504;DP=17016;EAS_AF=0.3125;AMR_AF=0.2435;AFR_AF=0.3964;EUR_AF=0.17;SAS_AF=0.2781;AA=G|||;VT=SNP
8	143380236	rs34695799	G	A	100	PASS	AC=648;AF=0.129393;AN=5008;NS=2504;DP=17675;EAS_AF=0.1815;AMR_AF=0.183;AFR_AF=0.0121;EUR_AF=0.1551;SAS_AF=0.1697;AA=G|||;VT=SNP
8	143380581	rs73368562	C	G	100	PASS	AC=463;AF=0.0924521;AN=5008;NS=2504;DP=17421;EAS_AF=0.0794;AMR_AF=0.1009;AFR_AF=0.2262;EUR_AF=0.0099;SAS_AF=0.0041;AA=G|||;VT=SNP
8	143380963	rs7817330	T	C	100	PASS	AC=1673;AF=0.334065;AN=5008;NS=2504;DP=21855;EAS_AF=0.3919;AMR_AF=0.3271;AFR_AF=0.4508;EUR_AF=0.1779;SAS_AF=0.2822;AA=C|||;VT=SNP
8	143381810	rs7822013	T	C	100	PASS	AC=2814;AF=0.561901;AN=5008;NS=2504;DP=17795;EAS_AF=0.5347;AMR_AF=0.5187;AFR_AF=0.7216;EUR_AF=0.4294;SAS_AF=0.5409;AA=C|||;VT=SNP;EX_TARGET
8	143383062	rs73368566	C	T	100	PASS	AC=508;AF=0.101438;AN=5008;NS=2504;DP=19364;EAS_AF=0.0794;AMR_AF=0.1066;AFR_AF=0.2564;EUR_AF=0.0109;SAS_AF=0.0041;AA=C|||;VT=SNP
8	143383249	rs78792582	G	A	100	PASS	AC=156;AF=0.0311502;AN=5008;NS=2504;DP=17462;EAS_AF=0.0397;AMR_AF=0.0173;AFR_AF=0.0272;EUR_AF=0.0149;SAS_AF=0.0542;AA=G|||;VT=SNP
8	143383694	rs10099330	A	G	100	PASS	AC=2866;AF=0.572284;AN=5008;NS=2504;DP=17569;EAS_AF=0.5347;AMR_AF=0.5202;AFR_AF=0.7534;EUR_AF=0.4384;SAS_AF=0.5409;AA=G|||;VT=SNP
8	143384152	rs10099967	A	G	100	PASS	AC=1460;AF=0.291534;AN=5008;NS=2504;DP=19909;EAS_AF=0.3125;AMR_AF=0.2435;AFR_AF=0.4032;EUR_AF=0.17;SAS_AF=0.2781;AA=N|||;VT=SNP
8	143384314	rs10102944	A	G	100	PASS	AC=3019;AF=0.602835;AN=5008;NS=2504;DP=19071;EAS_AF=0.5734;AMR_AF=0.536;AFR_AF=0.7799;EUR_AF=0.4533;SAS_AF=0.5951;AA=G|||;VT=SNP
8	143384681	rs34125582	G	A	100	PASS	AC=640;AF=0.127796;AN=5008;NS=2504;DP=16460;EAS_AF=0.1806;AMR_AF=0.183;AFR_AF=0.0068;EUR_AF=0.1551;SAS_AF=0.1697;AA=G|||;VT=SNP
8	143384727	rs13255588	C	G	100	PASS	AC=3744;AF=0.747604;AN=5008;NS=2504;DP=16216;EAS_AF=0.756;AMR_AF=0.7277;AFR_AF=0.8457;EUR_AF=0.6074;SAS_AF=0.7648;AA=G|||;VT=SNP
8	143384780	rs58635845	C	T	100	PASS	AC=1293;AF=0.258187;AN=5008;NS=2504;DP=16861;EAS_AF=0.2222;AMR_AF=0.2738;AFR_AF=0.2617;EUR_AF=0.2744;SAS_AF=0.2628;AA=C|||;VT=SNP
8	143384881	rs72687376	C	T	100	PASS	AC=828;AF=0.165335;AN=5008;NS=2504;DP=17235;EAS_AF=0.1429;AMR_AF=0.1657;AFR_AF=0.0386;EUR_AF=0.2634;SAS_AF=0.2587;AA=C|||;VT=SNP
8	143385589	rs13264967	C	T	100	PASS	AC=648;AF=0.129393;AN=5008;NS=2504;DP=15471;EAS_AF=0.1806;AMR_AF=0.183;AFR_AF=0.0121;EUR_AF=0.1561;SAS_AF=0.1697;AA=C|||;VT=SNP
8	143385710	rs139445035	G	C	100	PASS	AC=179;AF=0.0357428;AN=5008;NS=2504;DP=16444;EAS_AF=0.0407;AMR_AF=0.0173;AFR_AF=0.0439;EUR_AF=0.0149;SAS_AF=0.0542;AA=G|||;VT=SNP
8	143385797	rs7830524	C	T	100	PASS	AC=1439;AF=0.28734;AN=5008;NS=2504;DP=18143;EAS_AF=0.3125;AMR_AF=0.2392;AFR_AF=0.3941;EUR_AF=0.164;SAS_AF=0.2781;AA=c|||;VT=SNP
8	143386440	rs77954171	G	A	100	PASS	AC=139;AF=0.0277556;AN=5008;NS=2504;DP=15806;EAS_AF=0.0387;AMR_AF=0.0173;AFR_AF=0.0151;EUR_AF=0.0149;SAS_AF=0.0542;AA=G|||;VT=SNP
8	143386550	rs60811751	T	C	100	PASS	AC=1582;AF=0.315895;AN=5008;NS=2504;DP=14921;EAS_AF=0.3135;AMR_AF=0.255;AFR_AF=0.4773;EUR_AF=0.1849;SAS_AF=0.2781;AA=T|||;VT=SNP
8	143387069	rs72614025	G	A	100	PASS	AC=699;AF=0.139577;AN=5008;NS=2504;DP=15717;EAS_AF=0.3115;AMR_AF=0.1311;AFR_AF=0.0378;EUR_AF=0.0716;SAS_AF=0.1759;AA=G|||;VT=SNP
8	143387545	rs56151184	G	A	100	PASS	AC=551;AF=0.110024;AN=5008;NS=2504;DP=18763;EAS_AF=0.0794;AMR_AF=0.1081;AFR_AF=0.2874;EUR_AF=0.0109;SAS_AF=0.0051;AA=G|||;VT=SNP
8	143387928	rs4412491	C	A	100	PASS	AC=1467;AF=0.292931;AN=5008;NS=2504;DP=17793;EAS_AF=0.3115;AMR_AF=0.245;AFR_AF=0.4085;EUR_AF=0.17;SAS_AF=0.2781;AA=C|||;VT=SNP
8	143387950	rs7821338	A	G	100	PASS	AC=1475;AF=0.294529;AN=5008;NS=2504;DP=17486;EAS_AF=0.3115;AMR_AF=0.2435;AFR_AF=0.4153;EUR_AF=0.17;SAS_AF=0.2781;AA=G|||;VT=SNP
8	143388250	rs4581170	C	T	100	PASS	AC=3212;AF=0.641374;AN=5008;NS=2504;DP=17536;EAS_AF=0.5298;AMR_AF=0.7046;AFR_AF=0.5598;EUR_AF=0.7664;SAS_AF=0.6933;AA=T|||;VT=SNP
8	143388290	rs4454410	T	C	100	PASS	AC=2865;AF=0.572085;AN=5008;NS=2504;DP=17105;EAS_AF=0.6111;AMR_AF=0.5144;AFR_AF=0.6543;EUR_AF=0.4672;SAS_AF=0.5695;AA=C|||;VT=SNP
8	143388713	rs4075366	G	A	100	PASS	AC=1588;AF=0.317093;AN=5008;NS=2504;DP=17895;EAS_AF=0.3512;AMR_AF=0.2608;AFR_AF=0.4153;EUR_AF=0.1779;SAS_AF=0.3323;AA=G|||;VT=SNP
8	143388862	rs4075364	G	A	100	PASS	AC=143;AF=0.0285543;AN=5008;NS=2504;DP=19793;EAS_AF=0.0387;AMR_AF=0.0173;AFR_AF=0.0182;EUR_AF=0.0149;SAS_AF=0.0542;AA=g|||;VT=SNP
8	143388971	rs34190599	T	C	100	PASS	AC=1493;AF=0.298123;AN=5008;NS=2504;DP=20213;EAS_AF=0.3442;AMR_AF=0.2435;AFR_AF=0.4077;EUR_AF=0.162;SAS_AF=0.2812;AA=t|||;VT=SNP
8	143389384	rs35605166	G	A	100	PASS	AC=1445;AF=0.288538;AN=5008;NS=2504;DP=19957;EAS_AF=0.3085;AMR_AF=0.2435;AFR_AF=0.4009;EUR_AF=0.162;SAS_AF=0.2781;AA=G|||;VT=SNP
8	143389521	rs11988550	A	G	100	PASS	AC=3000;AF=0.599042;AN=5008;NS=2504;DP=19510;EAS_AF=0.5496;AMR_AF=0.5461;AFR_AF=0.7814;EUR_AF=0.4503;SAS_AF=0.5941;AA=G|||;VT=SNP
8	143390447	rs76356767	C	T	100	PASS	AC=153;AF=0.0305511;AN=5008;NS=2504;DP=17927;EAS_AF=0.0387;AMR_AF=0.0173;AFR_AF=0.0257;EUR_AF=0.0149;SAS_AF=0.0542;AA=C|||;VT=SNP
8	143390560	rs12717833	T	C	100	PASS	AC=1444;AF=0.288339;AN=5008;NS=2504;DP=18246;EAS_AF=0.3085;AMR_AF=0.2435;AFR_AF=0.4002;EUR_AF=0.162;SAS_AF=0.2781;AA=T|||;VT=SNP
8	143391167	rs13439197	A	G	100	PASS	AC=1446;AF=0.288738;AN=5008;NS=2504;DP=17474;EAS_AF=0.3095;AMR_AF=0.2392;AFR_AF=0.407;EUR_AF=0.1571;SAS_AF=0.2781;AA=A|||;VT=SNP
8	143392371	rs68023786	G	A	100	PASS	AC=1436;AF=0.286741;AN=5008;NS=2504;DP=14769;EAS_AF=0.3085;AMR_AF=0.2392;AFR_AF=0.4002;EUR_AF=0.1571;SAS_AF=0.2781;AA=G|||;VT=SNP
8	143392738	rs111788747	A	C	100	PASS	AC=806;AF=0.160942;AN=5008;NS=2504;DP=12273;EAS_AF=0.122;AMR_AF=0.17;AFR_AF=0.0439;EUR_AF=0.2535;SAS_AF=0.2577;AA=A|||;VT=SNP
8	143392905	rs12678581	A	G	100	PASS	AC=2992;AF=0.597444;AN=5008;NS=2504;DP=13787;EAS_AF=0.5496;AMR_AF=0.5461;AFR_AF=0.7814;EUR_AF=0.4423;SAS_AF=0.5941;AA=a|||;VT=SNP
8	143393527	rs55768614	C	T	100	PASS	AC=230;AF=0.0459265;AN=5008;NS=2504;DP=19826;EAS_AF=0.003;AMR_AF=0.0793;AFR_AF=0.0083;EUR_AF=0.1193;SAS_AF=0.0419;AA=C|||;VT=SNP
8	143393705	rs12679140	A	G	100	PASS	AC=1445;AF=0.288538;AN=5008;NS=2504;DP=20844;EAS_AF=0.3085;AMR_AF=0.2392;AFR_AF=0.407;EUR_AF=0.1571;SAS_AF=0.2781;AA=G|||;VT=SNP
8	143394082	rs12679205	A	T	100	PASS	AC=714;AF=0.142572;AN=5008;NS=2504;DP=22375;EAS_AF=0.3075;AMR_AF=0.1297;AFR_AF=0.0651;EUR_AF=0.0577;SAS_AF=0.1738;AA=A|||;VT=SNP
8	143394208	rs11167137	A	G	100	PASS	AC=3066;AF=0.61222;AN=5008;NS=2504;DP=23522;EAS_AF=0.5496;AMR_AF=0.549;AFR_AF=0.8351;EUR_AF=0.4433;SAS_AF=0.5941;AA=a|||;VT=SNP
8	143394283	rs11167138	T	C	100	PASS	AC=3074;AF=0.613818;AN=5008;NS=2504;DP=23637;EAS_AF=0.5496;AMR_AF=0.549;AFR_AF=0.8359;EUR_AF=0.4513;SAS_AF=0.593;AA=C|||;VT=SNP
8	143394454	rs12680120	T	C	100	PASS	AC=491;AF=0.0980431;AN=5008;NS=2504;DP=30224;EAS_AF=0.2688;AMR_AF=0.1282;AFR_AF=0.0023;EUR_AF=0.0557;SAS_AF=0.0736;AA=T|||;VT=SNP
8	143394496	rs4325020	T	C	100	PASS	AC=2865;AF=0.572085;AN=5008;NS=2504;DP=31884;EAS_AF=0.5109;AMR_AF=0.5288;AFR_AF=0.7564;EUR_AF=0.4354;SAS_AF=0.5573;AA=t|||;VT=SNP
8	143394824	rs73368600	C	T	100	PASS	AC=1312;AF=0.261981;AN=5008;NS=2504;DP=31652;EAS_AF=0.2024;AMR_AF=0.281;AFR_AF=0.292;EUR_AF=0.2714;SAS_AF=0.2597;AA=C|||;VT=SNP
8	143394915	rs13267784	C	T	100	PASS	AC=3732;AF=0.745208;AN=5008;NS=2504;DP=30412;EAS_AF=0.753;AMR_AF=0.7305;AFR_AF=0.8449;EUR_AF=0.6004;SAS_AF=0.7618;AA=c|||;VT=SNP
8	143394929	rs62636463	C	T	100	PASS	AC=1436;AF=0.286741;AN=5008;NS=2504;DP=29128;EAS_AF=0.3085;AMR_AF=0.2392;AFR_AF=0.4002;EUR_AF=0.1571;SAS_AF=0.2781;AA=C|||;VT=SNP
8	143395174	rs10107365	G	A	100	PASS	AC=1437;AF=0.286941;AN=5008;NS=2504;DP=22817;EAS_AF=0.3095;AMR_AF=0.2392;AFR_AF=0.4002;EUR_AF=0.1571;SAS_AF=0.2781;AA=G|||;VT=SNP
8	143395383	rs112603690	G	A	100	PASS	AC=804;AF=0.160543;AN=5008;NS=2504;DP=19506;EAS_AF=0.122;AMR_AF=0.1686;AFR_AF=0.0439;EUR_AF=0.2545;SAS_AF=0.2556;AA=G|||;VT=SNP
8	143396034	rs4259530	C	T	100	PASS	AC=1432;AF=0.285942;AN=5008;NS=2504;DP=14483;EAS_AF=0.3085;AMR_AF=0.2378;AFR_AF=0.3994;EUR_AF=0.1551;SAS_AF=0.2781;AA=-|||;VT=SNP
8	143396859	rs28469189	T	C	100	PASS	AC=1435;AF=0.286542;AN=5008;NS=2504;DP=15553;EAS_AF=0.3095;AMR_AF=0.2378;AFR_AF=0.3994;EUR_AF=0.1571;SAS_AF=0.2781;AA=C|||;VT=SNP
8	143397010	rs117866299	G	A	100	PASS	AC=153;AF=0.0305511;AN=5008;NS=2504;DP=12780;EAS_AF=0.0387;AMR_AF=0.0173;AFR_AF=0.0265;EUR_AF=0.0149;SAS_AF=0.0532;AA=-|||;VT=SNP
8	143397484	rs68144282	G	A	100	PASS	AC=1156;AF=0.230831;AN=5008;NS=2504;DP=21391;EAS_AF=0.13;AMR_AF=0.2017;AFR_AF=0.2995;EUR_AF=0.2445;SAS_AF=0.2485;AA=g|||;VT=SNP
8	143398225	rs55720379	A	G	100	PASS	AC=1477;AF=0.294928;AN=5008;NS=2504;DP=21279;EAS_AF=0.3304;AMR_AF=0.2565;AFR_AF=0.407;EUR_AF=0.1551;SAS_AF=0.2781;AA=G|||;VT=SNP
8	143398255	rs13261479	T	C	100	PASS	AC=1468;AF=0.293131;AN=5008;NS=2504;DP=21223;EAS_AF=0.3313;AMR_AF=0.2565;AFR_AF=0.3994;EUR_AF=0.1551;SAS_AF=0.2781;AA=T|||;VT=SNP
8	143398409	rs117936421	C	T	100	PASS	AC=177;AF=0.0353435;AN=5008;NS=2504;DP=20625;EAS_AF=0.0387;AMR_AF=0.0216;AFR_AF=0.0416;EUR_AF=0.0149;SAS_AF=0.0542;AA=C|||;VT=SNP
8	143398620	rs13252003	G	A	100	PASS	AC=1576;AF=0.314696;AN=5008;NS=2504;DP=17485;EAS_AF=0.3849;AMR_AF=0.3199;AFR_AF=0.4002;EUR_AF=0.163;SAS_AF=0.2791;AA=g|||;VT=SNP
8	143398649	rs13252038	G	A	100	PASS	AC=2616;AF=0.522364;AN=5008;NS=2504;DP=16265;EAS_AF=0.4494;AMR_AF=0.4481;AFR_AF=0.7118;EUR_AF=0.4006;SAS_AF=0.5194;AA=g|||;VT=SNP
8	143398757	rs13252334	G	A	100	PASS	AC=2500;AF=0.499201;AN=5008;NS=2504;DP=18085;EAS_AF=0.4315;AMR_AF=0.4265;AFR_AF=0.6498;EUR_AF=0.3986;SAS_AF=0.5204;AA=g|||;VT=SNP
8	143399187	rs62513768	C	T	100	PASS	AC=670;AF=0.133786;AN=5008;NS=2504;DP=18507;EAS_AF=0.2034;AMR_AF=0.183;AFR_AF=0.0106;EUR_AF=0.1571;SAS_AF=0.1697;AA=c|||;VT=SNP
8	143399752	rs4514123	T	C	100	PASS	AC=1978;AF=0.394968;AN=5008;NS=2504;DP=19985;EAS_AF=0.3542;AMR_AF=0.2911;AFR_AF=0.6324;EUR_AF=0.1849;SAS_AF=0.4059;AA=T|||;VT=SNP
8	143399860	rs56055628	G	T	100	PASS	AC=763;AF=0.152356;AN=5008;NS=2504;DP=19740;EAS_AF=0.1151;AMR_AF=0.1671;AFR_AF=0.0416;EUR_AF=0.2555;SAS_AF=0.2239;AA=G|||;VT=SNP;EX_TARGET
8	143400340	rs6981645	C	T	100	PASS	AC=2739;AF=0.546925;AN=5008;NS=2504;DP=14338;EAS_AF=0.4782;AMR_AF=0.4928;AFR_AF=0.7943;EUR_AF=0.3419;SAS_AF=0.5327;AA=t|||;VT=SNP
8	143401039	rs35210469	C	T	100	PASS	AC=696;AF=0.138978;AN=5008;NS=2504;DP=15799;EAS_AF=0.2044;AMR_AF=0.183;AFR_AF=0.0212;EUR_AF=0.161;SAS_AF=0.1769;AA=C|||;VT=SNP
8	143401240	rs7009759	G	C	100	PASS	AC=2163;AF=0.431909;AN=5008;NS=2504;DP=16143;EAS_AF=0.4315;AMR_AF=0.3746;AFR_AF=0.7216;EUR_AF=0.1899;SAS_AF=0.3303;AA=C|||;VT=SNP
8	143401940	rs34143103	C	G	100	PASS	AC=1452;AF=0.289936;AN=5008;NS=2504;DP=20468;EAS_AF=0.3145;AMR_AF=0.2421;AFR_AF=0.4092;EUR_AF=0.159;SAS_AF=0.272;AA=c|||;VT=SNP
8	143402582	rs10104625	A	G	100	PASS	AC=1415;AF=0.282548;AN=5008;NS=2504;DP=17966;EAS_AF=0.3145;AMR_AF=0.2392;AFR_AF=0.3835;EUR_AF=0.1581;SAS_AF=0.272;AA=A|||;VT=SNP
8	143403525	rs79497744	A	G	100	PASS	AC=139;AF=0.0277556;AN=5008;NS=2504;DP=18370;EAS_AF=0.0387;AMR_AF=0.0173;AFR_AF=0.0144;EUR_AF=0.0149;SAS_AF=0.0552;AA=A|||;VT=SNP
8	143403693	rs13266463	G	A	100	PASS	AC=3793;AF=0.757388;AN=5008;NS=2504;DP=18324;EAS_AF=0.753;AMR_AF=0.7493;AFR_AF=0.8457;EUR_AF=0.6133;SAS_AF=0.7965;AA=A|||;VT=SNP
8	143403979	rs72614026	T	C	100	PASS	AC=531;AF=0.10603;AN=5008;NS=2504;DP=19297;EAS_AF=0.2748;AMR_AF=0.1268;AFR_AF=0.0333;EUR_AF=0.0557;SAS_AF=0.0675;AA=T|||;VT=SNP
8	143404118	rs34132475	T	C	100	PASS	AC=2390;AF=0.477236;AN=5008;NS=2504;DP=21643;EAS_AF=0.4335;AMR_AF=0.4323;AFR_AF=0.5189;EUR_AF=0.4135;SAS_AF=0.5634;AA=T|||;VT=SNP
8	143404198	rs72687386	C	T	100	PASS	AC=900;AF=0.179712;AN=5008;NS=2504;DP=20225;EAS_AF=0.119;AMR_AF=0.1873;AFR_AF=0.0877;EUR_AF=0.2495;SAS_AF=0.2894;AA=C|||;VT=SNP
8	143404922	rs61119807	T	C	100	PASS	AC=1195;AF=0.238618;AN=5008;NS=2504;DP=18039;EAS_AF=0.2014;AMR_AF=0.1816;AFR_AF=0.1717;EUR_AF=0.2962;SAS_AF=0.3487;AA=T|||;VT=SNP
8	143405289	rs7814338	T	C	100	PASS	AC=1584;AF=0.316294;AN=5008;NS=2504;DP=19260;EAS_AF=0.3006;AMR_AF=0.2637;AFR_AF=0.5076;EUR_AF=0.165;SAS_AF=0.2669;AA=T|||;VT=SNP
8	143405425	rs11988315	G	A	100	PASS	AC=2387;AF=0.476637;AN=5008;NS=2504;DP=20019;EAS_AF=0.5427;AMR_AF=0.4467;AFR_AF=0.5726;EUR_AF=0.333;SAS_AF=0.4479;AA=G|||;VT=SNP
8	143405526	rs55635915	T	A	100	PASS	AC=1151;AF=0.229832;AN=5008;NS=2504;DP=21375;EAS_AF=0.2014;AMR_AF=0.1787;AFR_AF=0.1437;EUR_AF=0.2893;SAS_AF=0.3507;AA=T|||;VT=SNP
8	143405895	rs56047976	C	T	100	PASS	AC=1154;AF=0.230431;AN=5008;NS=2504;DP=19571;EAS_AF=0.2034;AMR_AF=0.1787;AFR_AF=0.1437;EUR_AF=0.2903;SAS_AF=0.3507;AA=C|||;VT=SNP
8	143406368	rs80338163	C	T	100	PASS	AC=188;AF=0.0375399;AN=5008;NS=2504;DP=18529;EAS_AF=0.0853;AMR_AF=0.0173;AFR_AF=0.0144;EUR_AF=0.0179;SAS_AF=0.0542;AA=C|||;VT=SNP
8	143406575	rs6983790	A	G	100	PASS	AC=3644;AF=0.727636;AN=5008;NS=2504;DP=15311;EAS_AF=0.744;AMR_AF=0.6268;AFR_AF=0.7973;EUR_AF=0.6223;SAS_AF=0.7965;AA=G|||;VT=SNP
8	143406585	rs13278585	G	C	100	PASS	AC=1310;AF=0.261581;AN=5008;NS=2504;DP=15426;EAS_AF=0.3006;AMR_AF=0.2334;AFR_AF=0.3238;EUR_AF=0.1551;SAS_AF=0.2669;AA=G|||;VT=SNP
8	143407082	rs35317953	C	T	100	PASS	AC=1338;AF=0.267173;AN=5008;NS=2504;DP=21355;EAS_AF=0.3006;AMR_AF=0.2349;AFR_AF=0.3442;EUR_AF=0.1551;SAS_AF=0.2669;AA=c|||;VT=SNP
8	143407372	rs113367744	G	C	100	PASS	AC=1150;AF=0.229633;AN=5008;NS=2504;DP=21170;EAS_AF=0.2014;AMR_AF=0.1772;AFR_AF=0.1437;EUR_AF=0.2893;SAS_AF=0.3507;AA=N|||;VT=SNP
8	143407442	rs13253068	G	A	100	PASS	AC=1018;AF=0.203275;AN=5008;NS=2504;DP=22232;EAS_AF=0.2411;AMR_AF=0.2133;AFR_AF=0.2065;EUR_AF=0.1769;SAS_AF=0.18;AA=g|||;VT=SNP
8	143407697	rs117037204	A	G	100	PASS	AC=560;AF=0.111821;AN=5008;NS=2504;DP=17234;EAS_AF=0.2788;AMR_AF=0.1297;AFR_AF=0.0371;EUR_AF=0.0616;SAS_AF=0.0798;AA=a|||;VT=SNP
8	143408034	rs9969572	A	G	100	PASS	AC=3644;AF=0.727636;AN=5008;NS=2504;DP=20889;EAS_AF=0.7431;AMR_AF=0.6254;AFR_AF=0.7973;EUR_AF=0.6233;SAS_AF=0.7975;AA=a|||;VT=SNP
8	143408281	rs9969452	C	G	100	PASS	AC=1333;AF=0.266174;AN=5008;NS=2504;DP=19573;EAS_AF=0.2986;AMR_AF=0.2334;AFR_AF=0.3449;EUR_AF=0.1551;SAS_AF=0.2638;AA=c|||;VT=SNP
8	143408785	rs7000748	C	T	100	PASS	AC=2354;AF=0.470048;AN=5008;NS=2504;DP=19210;EAS_AF=0.5427;AMR_AF=0.4452;AFR_AF=0.5514;EUR_AF=0.333;SAS_AF=0.4438;AA=c|||;VT=SNP
8	143408927	rs4370657	G	A	100	PASS	AC=945;AF=0.188698;AN=5008;NS=2504;DP=19155;EAS_AF=0.2133;AMR_AF=0.2089;AFR_AF=0.1815;EUR_AF=0.169;SAS_AF=0.1789;AA=G|||;VT=SNP
8	143408942	rs75359921	T	C	100	PASS	AC=189;AF=0.0377396;AN=5008;NS=2504;DP=19196;EAS_AF=0.0853;AMR_AF=0.0173;AFR_AF=0.0151;EUR_AF=0.0179;SAS_AF=0.0542;AA=T|||;VT=SNP
8	143409699	rs76083725	C	T	100	PASS	AC=198;AF=0.0395367;AN=5008;NS=2504;DP=18665;EAS_AF=0.0853;AMR_AF=0.0187;AFR_AF=0.0212;EUR_AF=0.0179;SAS_AF=0.0542;AA=C|||;VT=SNP
8	143410340	rs11984722	A	G	100	PASS	AC=1051;AF=0.209864;AN=5008;NS=2504;DP=16766;EAS_AF=0.1151;AMR_AF=0.1427;AFR_AF=0.2292;EUR_AF=0.2604;SAS_AF=0.2771;AA=a|||;VT=SNP
8	143410423	rs7014552	A	G	100	PASS	AC=3645;AF=0.727835;AN=5008;NS=2504;DP=18515;EAS_AF=0.744;AMR_AF=0.6268;AFR_AF=0.7965;EUR_AF=0.6203;SAS_AF=0.8006;AA=G|||;VT=SNP
8	143410517	rs9969530	G	A	100	PASS	AC=1331;AF=0.265775;AN=5008;NS=2504;DP=17744;EAS_AF=0.2986;AMR_AF=0.2334;AFR_AF=0.3427;EUR_AF=0.1561;SAS_AF=0.2638;AA=g|||;VT=SNP
8	143411064	rs72687388	G	A	100	PASS	AC=882;AF=0.176118;AN=5008;NS=2504;DP=17971;EAS_AF=0.1141;AMR_AF=0.1354;AFR_AF=0.1059;EUR_AF=0.2604;SAS_AF=0.2771;AA=G|||;VT=SNP
8	143411098	rs72687389	T	C	100	PASS	AC=921;AF=0.183906;AN=5008;NS=2504;DP=19563;EAS_AF=0.1151;AMR_AF=0.1556;AFR_AF=0.0998;EUR_AF=0.2704;SAS_AF=0.2996;AA=T|||;VT=SNP
8	143411653	rs72687391	G	A	100	PASS	AC=916;AF=0.182907;AN=5008;NS=2504;DP=17872;EAS_AF=0.1141;AMR_AF=0.1412;AFR_AF=0.1286;EUR_AF=0.2604;SAS_AF=0.2771;AA=C|||;VT=SNP
8	143412377	rs34722595	T	C	100	PASS	AC=1259;AF=0.251398;AN=5008;NS=2504;DP=18450;EAS_AF=0.2907;AMR_AF=0.2363;AFR_AF=0.3608;EUR_AF=0.162;SAS_AF=0.1656;AA=T|||;VT=SNP
8	143412869	rs73714127	C	T	100	PASS	AC=866;AF=0.172923;AN=5008;NS=2504;DP=15960;EAS_AF=0.1141;AMR_AF=0.1369;AFR_AF=0.0991;EUR_AF=0.2535;SAS_AF=0.2761;AA=C|||;VT=SNP
8	143413136	rs10435683	C	T	100	PASS	AC=2160;AF=0.43131;AN=5008;NS=2504;DP=19919;EAS_AF=0.4742;AMR_AF=0.4424;AFR_AF=0.5401;EUR_AF=0.3231;SAS_AF=0.3436;AA=C|||;VT=SNP;EX_TARGET
8	143413334	rs72687392	C	T	100	PASS	AC=910;AF=0.181709;AN=5008;NS=2504;DP=18740;EAS_AF=0.1151;AMR_AF=0.1571;AFR_AF=0.0983;EUR_AF=0.2624;SAS_AF=0.2975;AA=C|||;VT=SNP
8	143413857	rs12676425	A	C	100	PASS	AC=2035;AF=0.40635;AN=5008;NS=2504;DP=20723;EAS_AF=0.6042;AMR_AF=0.4035;AFR_AF=0.3283;EUR_AF=0.3121;SAS_AF=0.407;AA=A|||;VT=SNP
8	143414254	rs74543310	T	C	100	PASS	AC=188;AF=0.0375399;AN=5008;NS=2504;DP=18136;EAS_AF=0.0873;AMR_AF=0.0173;AFR_AF=0.0242;EUR_AF=0.0179;SAS_AF=0.0389;AA=T|||;VT=SNP
8	143414559	rs62513775	G	A	100	PASS	AC=855;AF=0.170727;AN=5008;NS=2504;DP=17419;EAS_AF=0.2123;AMR_AF=0.1816;AFR_AF=0.1505;EUR_AF=0.1282;SAS_AF=0.1912;AA=G|||;VT=SNP
8	143414634	rs12678826	G	A	100	PASS	AC=918;AF=0.183307;AN=5008;NS=2504;DP=16813;EAS_AF=0.2619;AMR_AF=0.1628;AFR_AF=0.2973;EUR_AF=0.0805;SAS_AF=0.0685;AA=A|||;VT=SNP
8	143414733	rs12678840	G	A	100	PASS	AC=497;AF=0.0992412;AN=5008;NS=2504;DP=18528;EAS_AF=0.2609;AMR_AF=0.1311;AFR_AF=0.0038;EUR_AF=0.0726;SAS_AF=0.0665;AA=G|||;VT=SNP
8	143414738	rs10088016	G	T	100	PASS	AC=3015;AF=0.602037;AN=5008;NS=2504;DP=18532;EAS_AF=0.63;AMR_AF=0.4798;AFR_AF=0.9259;EUR_AF=0.336;SAS_AF=0.4959;AA=T|||;VT=SNP
8	143416111	rs13275046	T	C	100	PASS	AC=1146;AF=0.228834;AN=5008;NS=2504;DP=15930;EAS_AF=0.2867;AMR_AF=0.1888;AFR_AF=0.2277;EUR_AF=0.1372;SAS_AF=0.2935;AA=C|||;VT=SNP
8	143416118	rs13264307	G	A	100	PASS	AC=1096;AF=0.21885;AN=5008;NS=2504;DP=15906;EAS_AF=0.2877;AMR_AF=0.1873;AFR_AF=0.1899;EUR_AF=0.1372;SAS_AF=0.2935;AA=G|||;VT=SNP
8	143416190	rs79945954	G	A	100	PASS	AC=224;AF=0.0447284;AN=5008;NS=2504;DP=15993;EAS_AF=0.0873;AMR_AF=0.0216;AFR_AF=0.0492;EUR_AF=0.0189;SAS_AF=0.0378;AA=G|||;VT=SNP
8	143416412	rs13265349	T	C	100	PASS	AC=1087;AF=0.217053;AN=5008;NS=2504;DP=23471;EAS_AF=0.2808;AMR_AF=0.1873;AFR_AF=0.1899;EUR_AF=0.1372;SAS_AF=0.2914;AA=T|||;VT=SNP
8	143416655	rs13257459	C	T	100	PASS	AC=851;AF=0.169928;AN=5008;NS=2504;DP=21094;EAS_AF=0.2123;AMR_AF=0.1816;AFR_AF=0.1475;EUR_AF=0.1282;SAS_AF=0.1912;AA=T|||;VT=SNP
8	143416699	rs13257497	C	T	100	PASS	AC=1139;AF=0.227436;AN=5008;NS=2504;DP=20970;EAS_AF=0.2808;AMR_AF=0.1888;AFR_AF=0.2277;EUR_AF=0.1382;SAS_AF=0.2914;AA=t|||;VT=SNP
8	143416759	rs13255623	G	A	100	PASS	AC=853;AF=0.170327;AN=5008;NS=2504;DP=20382;EAS_AF=0.2133;AMR_AF=0.1816;AFR_AF=0.1483;EUR_AF=0.1282;SAS_AF=0.1912;AA=g|||;VT=SNP
8	143416790	rs13255652	G	A	100	PASS	AC=1089;AF=0.217452;AN=5008;NS=2504;DP=20355;EAS_AF=0.2817;AMR_AF=0.1873;AFR_AF=0.1906;EUR_AF=0.1372;SAS_AF=0.2914;AA=g|||;VT=SNP
8	143417240	rs4427288	G	A	100	PASS	AC=1744;AF=0.348243;AN=5008;NS=2504;DP=16116;EAS_AF=0.369;AMR_AF=0.2421;AFR_AF=0.5424;EUR_AF=0.164;SAS_AF=0.3292;AA=A|||;VT=SNP
8	143418562	rs78109438	G	A	100	PASS	AC=218;AF=0.0435304;AN=5008;NS=2504;DP=18451;EAS_AF=0.0813;AMR_AF=0.0216;AFR_AF=0.0492;EUR_AF=0.0189;SAS_AF=0.0378;AA=G|||;VT=SNP
8	143418789	rs62513776	C	T	100	PASS	AC=1094;AF=0.21845;AN=5008;NS=2504;DP=19622;EAS_AF=0.2857;AMR_AF=0.1873;AFR_AF=0.1914;EUR_AF=0.1372;SAS_AF=0.2914;AA=C|||;VT=SNP
8	143419530	rs4076885	C	T	100	PASS	AC=223;AF=0.0445288;AN=5008;NS=2504;DP=17229;EAS_AF=0.0813;AMR_AF=0.0216;AFR_AF=0.0514;EUR_AF=0.0189;SAS_AF=0.0399;AA=C|||;VT=SNP
8	143419555	rs4501708	C	T	100	PASS	AC=1566;AF=0.3127;AN=5008;NS=2504;DP=16441;EAS_AF=0.2629;AMR_AF=0.2695;AFR_AF=0.5817;EUR_AF=0.1789;SAS_AF=0.1687;AA=C|||;VT=SNP
8	143419622	rs9324582	G	A	100	PASS	AC=1184;AF=0.236422;AN=5008;NS=2504;DP=16979;EAS_AF=0.2619;AMR_AF=0.2378;AFR_AF=0.3162;EUR_AF=0.171;SAS_AF=0.1687;AA=G|||;VT=SNP
8	143419655	rs55676004	C	T	100	PASS	AC=854;AF=0.170527;AN=5008;NS=2504;DP=17146;EAS_AF=0.2163;AMR_AF=0.1816;AFR_AF=0.1475;EUR_AF=0.1282;SAS_AF=0.1902;AA=C|||;VT=SNP
8	143419801	rs4076886	A	C	100	PASS	AC=2929;AF=0.584864;AN=5008;NS=2504;DP=15485;EAS_AF=0.63;AMR_AF=0.4798;AFR_AF=0.8585;EUR_AF=0.336;SAS_AF=0.499;AA=C|||;VT=SNP
8	143420320	rs4518767	C	T	100	PASS	AC=197;AF=0.0393371;AN=5008;NS=2504;DP=19415;EAS_AF=0.0813;AMR_AF=0.0173;AFR_AF=0.0356;EUR_AF=0.0189;SAS_AF=0.0378;AA=C|||;VT=SNP
8	143420544	rs4553034	G	A	100	PASS	AC=219;AF=0.04373;AN=5008;NS=2504;DP=19882;EAS_AF=0.0813;AMR_AF=0.0216;AFR_AF=0.0499;EUR_AF=0.0189;SAS_AF=0.0378;AA=G|||;VT=SNP
8	143421405	rs10095340	C	T	100	PASS	AC=1529;AF=0.305312;AN=5008;NS=2504;DP=16505;EAS_AF=0.2629;AMR_AF=0.2536;AFR_AF=0.5666;EUR_AF=0.173;SAS_AF=0.1687;AA=C|||;VT=SNP
8	143421753	rs60070950	C	G	100	PASS	AC=608;AF=0.121406;AN=5008;NS=2504;DP=16541;EAS_AF=0.2907;AMR_AF=0.1513;AFR_AF=0.0431;EUR_AF=0.0845;SAS_AF=0.0695;AA=C|||;VT=SNP
8	143421810	rs118117659	G	A	100	PASS	AC=155;AF=0.0309505;AN=5008;NS=2504;DP=15750;EAS_AF=0.0823;AMR_AF=0.0173;AFR_AF=0.0038;EUR_AF=0.0179;SAS_AF=0.0378;AA=G|||;VT=SNP
8	143422243	rs34238444	C	A	100	PASS	AC=1078;AF=0.215256;AN=5008;NS=2504;DP=14363;EAS_AF=0.2827;AMR_AF=0.1859;AFR_AF=0.1823;EUR_AF=0.1372;SAS_AF=0.2914;AA=C|||;VT=SNP
8	143422260	rs11994696	G	A	100	PASS	AC=2915;AF=0.582069;AN=5008;NS=2504;DP=16346;EAS_AF=0.629;AMR_AF=0.4726;AFR_AF=0.8548;EUR_AF=0.335;SAS_AF=0.4969;AA=A|||;VT=SNP
8	143422337	rs76571096	T	G	100	PASS	AC=217;AF=0.0433307;AN=5008;NS=2504;DP=17312;EAS_AF=0.0823;AMR_AF=0.0216;AFR_AF=0.0477;EUR_AF=0.0189;SAS_AF=0.0378;AA=T|||;VT=SNP
8	143422722	rs72614027	C	T	100	PASS	AC=495;AF=0.0988419;AN=5008;NS=2504;DP=16464;EAS_AF=0.2609;AMR_AF=0.134;AFR_AF=0.003;EUR_AF=0.0676;SAS_AF=0.0685;AA=C|||;VT=SNP
8	143423134	rs34120696	T	C	100	PASS	AC=1368;AF=0.273163;AN=5008;NS=2504;DP=18625;EAS_AF=0.3661;AMR_AF=0.2104;AFR_AF=0.2821;EUR_AF=0.1571;SAS_AF=0.3292;AA=C|||;VT=SNP
8	143423585	rs34362113	A	G	100	PASS	AC=1368;AF=0.273163;AN=5008;NS=2504;DP=18360;EAS_AF=0.3671;AMR_AF=0.2104;AFR_AF=0.2814;EUR_AF=0.1561;SAS_AF=0.3303;AA=G|||;VT=SNP
8	143423916	rs75534174	G	A	100	PASS	AC=218;AF=0.0435304;AN=5008;NS=2504;DP=19419;EAS_AF=0.0833;AMR_AF=0.0216;AFR_AF=0.0477;EUR_AF=0.0189;SAS_AF=0.0378;AA=G|||;VT=SNP
8	143423953	rs115052558	G	A	100	PASS	AC=218;AF=0.0435304;AN=5008;NS=2504;DP=20286;EAS_AF=0.0833;AMR_AF=0.0216;AFR_AF=0.0477;EUR_AF=0.0189;SAS_AF=0.0378;AA=G|||;VT=SNP
8	143424089	rs34942620	C	T	100	PASS	AC=1092;AF=0.218051;AN=5008;NS=2504;DP=19243;EAS_AF=0.2619;AMR_AF=0.1888;AFR_AF=0.2088;EUR_AF=0.1372;SAS_AF=0.2894;AA=C|||;VT=SNP
8	143425027	rs55949558	C	T	100	PASS	AC=1813;AF=0.362021;AN=5008;NS=2504;DP=12528;EAS_AF=0.3472;AMR_AF=0.2896;AFR_AF=0.6513;EUR_AF=0.1978;SAS_AF=0.2065;AA=T|||;VT=SNP
8	143425271	rs67990630	C	A	100	PASS	AC=1814;AF=0.36222;AN=5008;NS=2504;DP=10309;EAS_AF=0.3472;AMR_AF=0.2896;AFR_AF=0.6513;EUR_AF=0.1988;SAS_AF=0.2065;AA=A|||;VT=SNP
8	143425354	rs79460462	C	T	100	PASS	AC=169;AF=0.033746;AN=5008;NS=2504;DP=9843;EAS_AF=0.0397;AMR_AF=0.0216;AFR_AF=0.0477;EUR_AF=0.0189;SAS_AF=0.0327;AA=C|||;VT=SNP;EX_TARGET
8	143425406	rs80309837	C	T	100	PASS	AC=218;AF=0.0435304;AN=5008;NS=2504;DP=10225;EAS_AF=0.0833;AMR_AF=0.0216;AFR_AF=0.0477;EUR_AF=0.0189;SAS_AF=0.0378;AA=C|||;VT=SNP;EX_TARGET
8	143425720	rs10100935	T	C	100	PASS	AC=2935;AF=0.586062;AN=5008;NS=2504;DP=11765;EAS_AF=0.631;AMR_AF=0.4841;AFR_AF=0.8608;EUR_AF=0.336;SAS_AF=0.498;AA=C|||;VT=SNP;EX_TARGET
8	143425912	rs10110836	G	A	100	PASS	AC=1528;AF=0.305112;AN=5008;NS=2504;DP=15517;EAS_AF=0.2629;AMR_AF=0.2594;AFR_AF=0.5643;EUR_AF=0.172;SAS_AF=0.1677;AA=G|||;VT=SNP
8	143425991	rs10101224	T	C	100	PASS	AC=1781;AF=0.355631;AN=5008;NS=2504;DP=16704;EAS_AF=0.3472;AMR_AF=0.2896;AFR_AF=0.6271;EUR_AF=0.1978;SAS_AF=0.2065;AA=T|||;VT=SNP
8	143427682	rs9644553	G	A	100	PASS	AC=1563;AF=0.312101;AN=5008;NS=2504;DP=17754;EAS_AF=0.2639;AMR_AF=0.268;AFR_AF=0.5794;EUR_AF=0.1789;SAS_AF=0.1687;AA=G|||;VT=SNP
8	143427895	rs9324583	A	C	100	PASS	AC=2929;AF=0.584864;AN=5008;NS=2504;DP=19160;EAS_AF=0.631;AMR_AF=0.4784;AFR_AF=0.8601;EUR_AF=0.335;SAS_AF=0.498;AA=C|||;VT=SNP
8	143428029	rs9324584	T	C	100	PASS	AC=1813;AF=0.362021;AN=5008;NS=2504;DP=15281;EAS_AF=0.3472;AMR_AF=0.2896;AFR_AF=0.6513;EUR_AF=0.1978;SAS_AF=0.2065;AA=C|||;VT=SNP
8	143428260	rs7844534	A	G	100	PASS	AC=1148;AF=0.229233;AN=5008;NS=2504;DP=18444;EAS_AF=0.2837;AMR_AF=0.1888;AFR_AF=0.233;EUR_AF=0.1372;SAS_AF=0.2914;AA=G|||;VT=SNP
8	143428442	rs7838124	C	G	100	PASS	AC=1563;AF=0.312101;AN=5008;NS=2504;DP=16370;EAS_AF=0.2639;AMR_AF=0.268;AFR_AF=0.5794;EUR_AF=0.1789;SAS_AF=0.1687;AA=C|||;VT=SNP
8	143428734	rs4073588	C	T	100	PASS	AC=851;AF=0.169928;AN=5008;NS=2504;DP=17620;EAS_AF=0.2153;AMR_AF=0.1816;AFR_AF=0.1452;EUR_AF=0.1292;SAS_AF=0.1902;AA=C|||;VT=SNP
8	143429307	rs4073587	A	G	100	PASS	AC=1563;AF=0.312101;AN=5008;NS=2504;DP=20960;EAS_AF=0.2639;AMR_AF=0.268;AFR_AF=0.5794;EUR_AF=0.1789;SAS_AF=0.1687;AA=A|||;VT=SNP
8	143429623	rs4510986	A	C	100	PASS	AC=2929;AF=0.584864;AN=5008;NS=2504;DP=13439;EAS_AF=0.631;AMR_AF=0.4784;AFR_AF=0.8593;EUR_AF=0.336;SAS_AF=0.498;AA=C|||;VT=SNP
8	143430273	rs56725986	G	A	100	PASS	AC=218;AF=0.0435304;AN=5008;NS=2504;DP=14777;EAS_AF=0.0833;AMR_AF=0.0216;AFR_AF=0.0477;EUR_AF=0.0189;SAS_AF=0.0378;AA=G|||;VT=SNP
8	143430357	rs72614028	G	C	100	PASS	AC=501;AF=0.10004;AN=5008;NS=2504;DP=13380;EAS_AF=0.2619;AMR_AF=0.134;AFR_AF=0.0038;EUR_AF=0.0716;SAS_AF=0.0685;AA=G|||;VT=SNP
8	143431117	rs10448127	G	A	100	PASS	AC=1188;AF=0.23722;AN=5008;NS=2504;DP=15193;EAS_AF=0.2629;AMR_AF=0.2392;AFR_AF=0.3169;EUR_AF=0.171;SAS_AF=0.1697;AA=G|||;VT=SNP
8	143431789	rs55744927	C	T	100	PASS	AC=1781;AF=0.355631;AN=5008;NS=2504;DP=16401;EAS_AF=0.3472;AMR_AF=0.2896;AFR_AF=0.6271;EUR_AF=0.1978;SAS_AF=0.2065;AA=C|||;VT=SNP
8	143432032	rs11996196	T	C	100	PASS	AC=1782;AF=0.355831;AN=5008;NS=2504;DP=20853;EAS_AF=0.3472;AMR_AF=0.2896;AFR_AF=0.6278;EUR_AF=0.1978;SAS_AF=0.2065;AA=T|||;VT=SNP
8	143432571	rs11997054	T	C	100	PASS	AC=1813;AF=0.362021;AN=5008;NS=2504;DP=17847;EAS_AF=0.3472;AMR_AF=0.2896;AFR_AF=0.6513;EUR_AF=0.1978;SAS_AF=0.2065;AA=C|||;VT=SNP
8	143432762	rs7823508	C	G	100	PASS	AC=2930;AF=0.585064;AN=5008;NS=2504;DP=17249;EAS_AF=0.631;AMR_AF=0.4784;AFR_AF=0.8601;EUR_AF=0.336;SAS_AF=0.498;AA=G|||;VT=SNP
8	143432825	rs7827142	C	A	100	PASS	AC=1809;AF=0.361222;AN=5008;NS=2504;DP=16714;EAS_AF=0.3472;AMR_AF=0.2896;AFR_AF=0.649;EUR_AF=0.1978;SAS_AF=0.2055;AA=A|||;VT=SNP
8	143433524	rs7835032	A	G	100	PASS	AC=2937;AF=0.586462;AN=5008;NS=2504;DP=18201;EAS_AF=0.6369;AMR_AF=0.4798;AFR_AF=0.8601;EUR_AF=0.336;SAS_AF=0.498;AA=G|||;VT=SNP
8	143433616	rs13268283	C	A	100	PASS	AC=1186;AF=0.236821;AN=5008;NS=2504;DP=19425;EAS_AF=0.2629;AMR_AF=0.2392;AFR_AF=0.3154;EUR_AF=0.171;SAS_AF=0.1697;AA=C|||;VT=SNP
8	143433672	rs7463612	A	G	100	PASS	AC=1814;AF=0.36222;AN=5008;NS=2504;DP=16545;EAS_AF=0.3472;AMR_AF=0.2911;AFR_AF=0.6513;EUR_AF=0.1978;SAS_AF=0.2065;AA=A|||;VT=SNP
8	143433855	rs75610890	T	A	100	PASS	AC=218;AF=0.0435304;AN=5008;NS=2504;DP=17524;EAS_AF=0.0833;AMR_AF=0.0216;AFR_AF=0.0477;EUR_AF=0.0189;SAS_AF=0.0378;AA=T|||;VT=SNP
8	143433917	rs72614029	G	A	100	PASS	AC=502;AF=0.10024;AN=5008;NS=2504;DP=19291;EAS_AF=0.2619;AMR_AF=0.134;AFR_AF=0.0045;EUR_AF=0.0716;SAS_AF=0.0685;AA=G|||;VT=SNP
8	143434702	rs78197069	C	T	100	PASS	AC=218;AF=0.0435304;AN=5008;NS=2504;DP=20179;EAS_AF=0.0833;AMR_AF=0.0216;AFR_AF=0.0477;EUR_AF=0.0189;SAS_AF=0.0378;AA=C|||;VT=SNP
8	143435125	rs13279639	C	A	100	PASS	AC=844;AF=0.16853;AN=5008;NS=2504;DP=18534;EAS_AF=0.2153;AMR_AF=0.1816;AFR_AF=0.1452;EUR_AF=0.1302;SAS_AF=0.182;AA=C|||;VT=SNP
8	143435161	rs77706711	C	T	100	PASS	AC=214;AF=0.0427316;AN=5008;NS=2504;DP=20577;EAS_AF=0.0804;AMR_AF=0.0216;AFR_AF=0.0477;EUR_AF=0.0189;SAS_AF=0.0368;AA=C|||;VT=SNP
8	143435217	rs28579408	C	A	100	PASS	AC=1814;AF=0.36222;AN=5008;NS=2504;DP=19869;EAS_AF=0.3472;AMR_AF=0.2896;AFR_AF=0.652;EUR_AF=0.1978;SAS_AF=0.2065;AA=A|||;VT=SNP
8	143436034	rs7814359	A	G	100	PASS	AC=1782;AF=0.355831;AN=5008;NS=2504;DP=14925;EAS_AF=0.3472;AMR_AF=0.2896;AFR_AF=0.6278;EUR_AF=0.1978;SAS_AF=0.2065;AA=A|||;VT=SNP;EX_TARGET
8	143436200	rs117750417	G	T	100	PASS	AC=218;AF=0.0435304;AN=5008;NS=2504;DP=13976;EAS_AF=0.0833;AMR_AF=0.0216;AFR_AF=0.0477;EUR_AF=0.0189;SAS_AF=0.0378;AA=G|||;VT=SNP
8	143437076	rs4520288	C	T	100	PASS	AC=1812;AF=0.361821;AN=5008;NS=2504;DP=19936;EAS_AF=0.3472;AMR_AF=0.2896;AFR_AF=0.6505;EUR_AF=0.1978;SAS_AF=0.2065;AA=T|||;VT=SNP
8	143437192	rs12682479	G	A	100	PASS	AC=1562;AF=0.311901;AN=5008;NS=2504;DP=15670;EAS_AF=0.2639;AMR_AF=0.268;AFR_AF=0.5787;EUR_AF=0.1789;SAS_AF=0.1687;AA=G|||;VT=SNP
8	143437878	rs79038539	A	G	100	PASS	AC=196;AF=0.0391374;AN=5008;NS=2504;DP=19025;EAS_AF=0.0833;AMR_AF=0.0173;AFR_AF=0.0333;EUR_AF=0.0189;SAS_AF=0.0378;AA=A|||;VT=SNP
8	143438180	rs59948197	G	A	100	PASS	AC=219;AF=0.04373;AN=5008;NS=2504;DP=18971;EAS_AF=0.0833;AMR_AF=0.0216;AFR_AF=0.0484;EUR_AF=0.0189;SAS_AF=0.0378;AA=G|||;VT=SNP
8	143438515	rs10091919	G	A	100	PASS	AC=1778;AF=0.355032;AN=5008;NS=2504;DP=19198;EAS_AF=0.3472;AMR_AF=0.2896;AFR_AF=0.6248;EUR_AF=0.1978;SAS_AF=0.2065;AA=G|||;VT=SNP
8	143439117	rs35417839	G	T	100	PASS	AC=852;AF=0.170128;AN=5008;NS=2504;DP=16823;EAS_AF=0.2153;AMR_AF=0.1844;AFR_AF=0.1452;EUR_AF=0.1282;SAS_AF=0.1902;AA=G|||;VT=SNP
8	143439259	rs7831197	C	G	100	PASS	AC=1566;AF=0.3127;AN=5008;NS=2504;DP=17031;EAS_AF=0.2649;AMR_AF=0.268;AFR_AF=0.5794;EUR_AF=0.1789;SAS_AF=0.1708;AA=C|||;VT=SNP
8	143440038	rs7842501	A	G	100	PASS	AC=1813;AF=0.362021;AN=5008;NS=2504;DP=15597;EAS_AF=0.3472;AMR_AF=0.2896;AFR_AF=0.6513;EUR_AF=0.1978;SAS_AF=0.2065;AA=g|||;VT=SNP
8	143440170	rs62511362	G	A	100	PASS	AC=849;AF=0.169529;AN=5008;NS=2504;DP=15347;EAS_AF=0.2163;AMR_AF=0.1816;AFR_AF=0.1452;EUR_AF=0.1272;SAS_AF=0.1892;AA=G|||;VT=SNP
8	143440498	rs35860688	C	G	100	PASS	AC=1562;AF=0.311901;AN=5008;NS=2504;DP=16745;EAS_AF=0.2639;AMR_AF=0.268;AFR_AF=0.5787;EUR_AF=0.1789;SAS_AF=0.1687;AA=C|||;VT=SNP
8	143440687	rs76833876	G	A	100	PASS	AC=197;AF=0.0393371;AN=5008;NS=2504;DP=19248;EAS_AF=0.0843;AMR_AF=0.0173;AFR_AF=0.0333;EUR_AF=0.0189;SAS_AF=0.0378;AA=G|||;VT=SNP
8	143441309	rs36117364	G	A	100	PASS	AC=1114;AF=0.222444;AN=5008;NS=2504;DP=19012;EAS_AF=0.2837;AMR_AF=0.1888;AFR_AF=0.2088;EUR_AF=0.1372;SAS_AF=0.2894;AA=G|||;VT=SNP
8	143441347	rs11986464	T	C	100	PASS	AC=1366;AF=0.272764;AN=5008;NS=2504;DP=19074;EAS_AF=0.3681;AMR_AF=0.2104;AFR_AF=0.2814;EUR_AF=0.1561;SAS_AF=0.3272;AA=C|||;VT=SNP
8	143441403	rs35947337	G	A	100	PASS	AC=1562;AF=0.311901;AN=5008;NS=2504;DP=20335;EAS_AF=0.2639;AMR_AF=0.268;AFR_AF=0.5787;EUR_AF=0.1789;SAS_AF=0.1687;AA=G|||;VT=SNP
8	143441568	rs11985755	A	G	100	PASS	AC=2936;AF=0.586262;AN=5008;NS=2504;DP=18525;EAS_AF=0.6319;AMR_AF=0.4899;AFR_AF=0.8601;EUR_AF=0.335;SAS_AF=0.4959;AA=G|||;VT=SNP
8	143441623	rs11985783	A	G	100	PASS	AC=1365;AF=0.272564;AN=5008;NS=2504;DP=16713;EAS_AF=0.3681;AMR_AF=0.2104;AFR_AF=0.2814;EUR_AF=0.1551;SAS_AF=0.3272;AA=G|||;VT=SNP
8	143442435	rs75360843	G	T	100	PASS	AC=204;AF=0.0407348;AN=5008;NS=2504;DP=15986;EAS_AF=0.0833;AMR_AF=0.0216;AFR_AF=0.0371;EUR_AF=0.0189;SAS_AF=0.0378;AA=G|||;VT=SNP
8	143443007	rs6984313	C	T	100	PASS	AC=1204;AF=0.240415;AN=5008;NS=2504;DP=17925;EAS_AF=0.2847;AMR_AF=0.1916;AFR_AF=0.2753;EUR_AF=0.1372;SAS_AF=0.2883;AA=C|||;VT=SNP
8	143443183	rs7007696	G	C	100	PASS	AC=1203;AF=0.240216;AN=5008;NS=2504;DP=16261;EAS_AF=0.2847;AMR_AF=0.1902;AFR_AF=0.2753;EUR_AF=0.1372;SAS_AF=0.2883;AA=g|||;VT=SNP
8	143443784	rs12682490	C	T	100	PASS	AC=500;AF=0.0998403;AN=5008;NS=2504;DP=21276;EAS_AF=0.2619;AMR_AF=0.134;AFR_AF=0.003;EUR_AF=0.0716;SAS_AF=0.0685;AA=T|||;VT=SNP
8	143443810	rs12682505	C	A	100	PASS	AC=1548;AF=0.309105;AN=5008;NS=2504;DP=20545;EAS_AF=0.2639;AMR_AF=0.268;AFR_AF=0.5688;EUR_AF=0.1789;SAS_AF=0.1677;AA=C|||;VT=SNP
8	143444121	rs76039863	G	A	100	PASS	AC=219;AF=0.04373;AN=5008;NS=2504;DP=18776;EAS_AF=0.0843;AMR_AF=0.0216;AFR_AF=0.0477;EUR_AF=0.0189;SAS_AF=0.0378;AA=G|||;VT=SNP
8	143444335	rs72614030	C	A	100	PASS	AC=501;AF=0.10004;AN=5008;NS=2504;DP=18532;EAS_AF=0.2619;AMR_AF=0.134;AFR_AF=0.0038;EUR_AF=0.0716;SAS_AF=0.0685;AA=C|||;VT=SNP
8	143444454	rs35831095	C	T	100	PASS	AC=655;AF=0.130791;AN=5008;NS=2504;DP=18318;EAS_AF=0.2163;AMR_AF=0.1715;AFR_AF=0.0083;EUR_AF=0.1272;SAS_AF=0.183;AA=C|||;VT=SNP
8	143444587	rs78654166	G	A	100	PASS	AC=220;AF=0.0439297;AN=5008;NS=2504;DP=17479;EAS_AF=0.0853;AMR_AF=0.0216;AFR_AF=0.0477;EUR_AF=0.0189;SAS_AF=0.0378;AA=G|||;VT=SNP
8	143445030	rs13253773	G	A	100	PASS	AC=1113;AF=0.222244;AN=5008;NS=2504;DP=16848;EAS_AF=0.2837;AMR_AF=0.1888;AFR_AF=0.2088;EUR_AF=0.1372;SAS_AF=0.2883;AA=G|||;VT=SNP
8	143445097	rs76917128	C	A	100	PASS	AC=196;AF=0.0391374;AN=5008;NS=2504;DP=16977;EAS_AF=0.0833;AMR_AF=0.0173;AFR_AF=0.0333;EUR_AF=0.0189;SAS_AF=0.0378;AA=C|||;VT=SNP
8	143445391	rs35979165	G	T	100	PASS	AC=1363;AF=0.272165;AN=5008;NS=2504;DP=18767;EAS_AF=0.3681;AMR_AF=0.2104;AFR_AF=0.2806;EUR_AF=0.1561;SAS_AF=0.3252;AA=T|||;VT=SNP
8	143446839	rs75403822	A	C	100	PASS	AC=106;AF=0.0211661;AN=5008;NS=2504;DP=20749;EAS_AF=0.002;AMR_AF=0.0476;AFR_AF=0.0045;EUR_AF=0.0557;SAS_AF=0.0092;AA=A|||;VT=SNP
8	143447132	rs4419935	C	T	100	PASS	AC=2935;AF=0.586062;AN=5008;NS=2504;DP=16945;EAS_AF=0.6329;AMR_AF=0.4899;AFR_AF=0.8601;EUR_AF=0.335;SAS_AF=0.4939;AA=T|||;VT=SNP
8	143447503	rs7388487	C	T	100	PASS	AC=2934;AF=0.585863;AN=5008;NS=2504;DP=14114;EAS_AF=0.6329;AMR_AF=0.4899;AFR_AF=0.8593;EUR_AF=0.335;SAS_AF=0.4939;AA=T|||;VT=SNP
8	143449726	rs78608118	A	G	100	PASS	AC=219;AF=0.04373;AN=5008;NS=2504;DP=18443;EAS_AF=0.0833;AMR_AF=0.0216;AFR_AF=0.0477;EUR_AF=0.0199;SAS_AF=0.0378;AA=A|||;VT=SNP
8	143449939	rs75777167	G	A	100	PASS	AC=218;AF=0.0435304;AN=5008;NS=2504;DP=15835;EAS_AF=0.0833;AMR_AF=0.0216;AFR_AF=0.0477;EUR_AF=0.0189;SAS_AF=0.0378;AA=g|||;VT=SNP
8	143450095	rs6583620	G	C	100	PASS	AC=1130;AF=0.225639;AN=5008;NS=2504;DP=14828;EAS_AF=0.2847;AMR_AF=0.1888;AFR_AF=0.2186;EUR_AF=0.1372;SAS_AF=0.2914;AA=G|||;VT=SNP
8	143451046	rs34954834	T	C	100	PASS	AC=1361;AF=0.271765;AN=5008;NS=2504;DP=18069;EAS_AF=0.3681;AMR_AF=0.2104;AFR_AF=0.2769;EUR_AF=0.1571;SAS_AF=0.3272;AA=C|||;VT=SNP
8	143451185	rs6583621	G	A	100	PASS	AC=2927;AF=0.584465;AN=5008;NS=2504;DP=21517;EAS_AF=0.6319;AMR_AF=0.4784;AFR_AF=0.8601;EUR_AF=0.335;SAS_AF=0.4949;AA=A|||;VT=SNP
8	143451795	rs60788451	G	A	100	PASS	AC=219;AF=0.04373;AN=5008;NS=2504;DP=18066;EAS_AF=0.0833;AMR_AF=0.0216;AFR_AF=0.0477;EUR_AF=0.0199;SAS_AF=0.0378;AA=G|||;VT=SNP
8	143452415	rs12676061	T	A	100	PASS	AC=2929;AF=0.584864;AN=5008;NS=2504;DP=17829;EAS_AF=0.6319;AMR_AF=0.4784;AFR_AF=0.8601;EUR_AF=0.336;SAS_AF=0.4959;AA=A|||;VT=SNP
8	143452515	rs12677540	G	A	100	PASS	AC=1170;AF=0.233626;AN=5008;NS=2504;DP=17729;EAS_AF=0.2629;AMR_AF=0.2392;AFR_AF=0.3033;EUR_AF=0.171;SAS_AF=0.1697;AA=G|||;VT=SNP
8	143452518	rs6989962	G	A	100	PASS	AC=1127;AF=0.22504;AN=5008;NS=2504;DP=17671;EAS_AF=0.2847;AMR_AF=0.1873;AFR_AF=0.2186;EUR_AF=0.1372;SAS_AF=0.2894;AA=G|||;VT=SNP
8	143453732	rs35209325	G	A	100	PASS	AC=850;AF=0.169728;AN=5008;NS=2504;DP=19261;EAS_AF=0.2143;AMR_AF=0.1816;AFR_AF=0.1452;EUR_AF=0.1282;SAS_AF=0.1912;AA=G|||;VT=SNP
8	143453768	rs75972019	G	A	100	PASS	AC=219;AF=0.04373;AN=5008;NS=2504;DP=18295;EAS_AF=0.0843;AMR_AF=0.0216;AFR_AF=0.0477;EUR_AF=0.0189;SAS_AF=0.0378;AA=G|||;VT=SNP
8	143455701	rs6983488	C	A	100	PASS	AC=3049;AF=0.608826;AN=5008;NS=2504;DP=18151;EAS_AF=0.631;AMR_AF=0.4827;AFR_AF=0.9402;EUR_AF=0.3459;SAS_AF=0.498;AA=A|||;VT=SNP
8	143455846	rs147471974	T	C	100	PASS	AC=221;AF=0.0441294;AN=5008;NS=2504;DP=14289;EAS_AF=0.0833;AMR_AF=0.0216;AFR_AF=0.0492;EUR_AF=0.0199;SAS_AF=0.0378;AA=T|||;VT=SNP
8	143456488	rs11985182	A	G	100	PASS	AC=2938;AF=0.586661;AN=5008;NS=2504;DP=16348;EAS_AF=0.6319;AMR_AF=0.4798;AFR_AF=0.8676;EUR_AF=0.334;SAS_AF=0.4959;AA=G|||;VT=SNP
8	143457366	rs3935615	C	G	100	PASS	AC=2948;AF=0.588658;AN=5008;NS=2504;DP=15103;EAS_AF=0.6319;AMR_AF=0.4899;AFR_AF=0.8669;EUR_AF=0.337;SAS_AF=0.4969;AA=G|||;VT=SNP
8	143457424	rs78133582	C	G	100	PASS	AC=224;AF=0.0447284;AN=5008;NS=2504;DP=19744;EAS_AF=0.0833;AMR_AF=0.0216;AFR_AF=0.0514;EUR_AF=0.0199;SAS_AF=0.0378;AA=C|||;VT=SNP
8	143458833	rs7013121	C	A	100	PASS	AC=1762;AF=0.351837;AN=5008;NS=2504;DP=19858;EAS_AF=0.3482;AMR_AF=0.2882;AFR_AF=0.6082;EUR_AF=0.1968;SAS_AF=0.2137;AA=C|||;VT=SNP
8	143458917	rs6998259	G	T	100	PASS	AC=1536;AF=0.306709;AN=5008;NS=2504;DP=17657;EAS_AF=0.2649;AMR_AF=0.2666;AFR_AF=0.5605;EUR_AF=0.1769;SAS_AF=0.1687;AA=G|||;VT=SNP
8	143459003	rs77094377	A	G	100	PASS	AC=192;AF=0.0383387;AN=5008;NS=2504;DP=16226;EAS_AF=0.0833;AMR_AF=0.0231;AFR_AF=0.0272;EUR_AF=0.0189;SAS_AF=0.0378;AA=A|||;VT=SNP
8	143459244	rs75964375	T	C	100	PASS	AC=198;AF=0.0395367;AN=5008;NS=2504;DP=21357;EAS_AF=0.0833;AMR_AF=0.0173;AFR_AF=0.034;EUR_AF=0.0199;SAS_AF=0.0378;AA=T|||;VT=SNP
8	143459787	rs34714270	C	T	100	PASS	AC=846;AF=0.16893;AN=5008;NS=2504;DP=20236;EAS_AF=0.2143;AMR_AF=0.1816;AFR_AF=0.1437;EUR_AF=0.1282;SAS_AF=0.1892;AA=C|||;VT=SNP
8	143459885	rs35573743	C	T	100	PASS	AC=1099;AF=0.219449;AN=5008;NS=2504;DP=19949;EAS_AF=0.2817;AMR_AF=0.1873;AFR_AF=0.2012;EUR_AF=0.1362;SAS_AF=0.2883;AA=c|||;VT=SNP
8	143461401	rs35640229	C	T	100	PASS	AC=845;AF=0.16873;AN=5008;NS=2504;DP=18894;EAS_AF=0.2143;AMR_AF=0.183;AFR_AF=0.1437;EUR_AF=0.1262;SAS_AF=0.1892;AA=C|||;VT=SNP
8	143461573	rs7829449	T	C	100	PASS	AC=2923;AF=0.583666;AN=5008;NS=2504;DP=17107;EAS_AF=0.6329;AMR_AF=0.4885;AFR_AF=0.8464;EUR_AF=0.334;SAS_AF=0.502;AA=C|||;VT=SNP
8	143461893	rs7833344	T	C	100	PASS	AC=2923;AF=0.583666;AN=5008;NS=2504;DP=12866;EAS_AF=0.6329;AMR_AF=0.4885;AFR_AF=0.8464;EUR_AF=0.334;SAS_AF=0.502;AA=C|||;VT=SNP
8	143463038	rs4244716	T	C	100	PASS	AC=2950;AF=0.589058;AN=5008;NS=2504;DP=16297;EAS_AF=0.6359;AMR_AF=0.4885;AFR_AF=0.8495;EUR_AF=0.338;SAS_AF=0.5184;AA=C|||;VT=SNP
8	143463105	rs118080113	C	T	100	PASS	AC=128;AF=0.0255591;AN=5008;NS=2504;DP=16832;EAS_AF=0.0804;AMR_AF=0.0173;AFR_AF=0.0015;EUR_AF=0.0179;SAS_AF=0.0153;AA=C|||;VT=SNP
8	143464056	rs79996118	T	C	100	PASS	AC=138;AF=0.0275559;AN=5008;NS=2504;DP=18807;EAS_AF=0.0456;AMR_AF=0.0173;AFR_AF=0.0348;EUR_AF=0.0189;SAS_AF=0.0153;AA=T|||;VT=SNP
8	143464234	rs76941099	C	T	100	PASS	AC=171;AF=0.0341454;AN=5008;NS=2504;DP=17376;EAS_AF=0.0585;AMR_AF=0.0231;AFR_AF=0.0477;EUR_AF=0.0179;SAS_AF=0.0153;AA=C|||;VT=SNP
8	143465790	rs11990697	C	T	100	PASS	AC=1198;AF=0.239217;AN=5008;NS=2504;DP=19189;EAS_AF=0.2887;AMR_AF=0.2176;AFR_AF=0.2632;EUR_AF=0.174;SAS_AF=0.2382;AA=C|||;VT=SNP
8	143465851	rs34033640	A	G	100	PASS	AC=1198;AF=0.239217;AN=5008;NS=2504;DP=17266;EAS_AF=0.2897;AMR_AF=0.2161;AFR_AF=0.2632;EUR_AF=0.174;SAS_AF=0.2382;AA=A|||;VT=SNP
8	143466597	rs4928692	A	G	100	PASS	AC=1197;AF=0.239018;AN=5008;NS=2504;DP=16641;EAS_AF=0.2887;AMR_AF=0.2161;AFR_AF=0.2632;EUR_AF=0.174;SAS_AF=0.2382;AA=G|||;VT=SNP
8	143467482	rs4576462	C	T	100	PASS	AC=892;AF=0.178115;AN=5008;NS=2504;DP=21056;EAS_AF=0.2034;AMR_AF=0.1902;AFR_AF=0.1589;EUR_AF=0.1481;SAS_AF=0.2004;AA=C|||;VT=SNP
8	143468257	rs61596454	A	G	100	PASS	AC=179;AF=0.0357428;AN=5008;NS=2504;DP=19128;EAS_AF=0.0595;AMR_AF=0.0231;AFR_AF=0.0363;EUR_AF=0.0179;SAS_AF=0.0378;AA=A|||;VT=SNP
8	143468734	rs12386827	C	T	100	PASS	AC=1199;AF=0.239417;AN=5008;NS=2504;DP=17086;EAS_AF=0.2887;AMR_AF=0.2161;AFR_AF=0.2648;EUR_AF=0.173;SAS_AF=0.2393;AA=C|||;VT=SNP
8	143469277	rs10091129	A	G	100	PASS	AC=1199;AF=0.239417;AN=5008;NS=2504;DP=16718;EAS_AF=0.2887;AMR_AF=0.2161;AFR_AF=0.2648;EUR_AF=0.173;SAS_AF=0.2393;AA=A|||;VT=SNP
8	143469813	rs4928693	T	C	100	PASS	AC=970;AF=0.19369;AN=5008;NS=2504;DP=12864;EAS_AF=0.2034;AMR_AF=0.1916;AFR_AF=0.2163;EUR_AF=0.1491;SAS_AF=0.2004;AA=T|||;VT=SNP
8	143469997	rs34762241	C	T	100	PASS	AC=1199;AF=0.239417;AN=5008;NS=2504;DP=13233;EAS_AF=0.2887;AMR_AF=0.2161;AFR_AF=0.2648;EUR_AF=0.173;SAS_AF=0.2393;AA=C|||;VT=SNP
8	143470347	rs28706451	C	T	100	PASS	AC=1199;AF=0.239417;AN=5008;NS=2504;DP=19880;EAS_AF=0.2887;AMR_AF=0.2161;AFR_AF=0.2648;EUR_AF=0.173;SAS_AF=0.2393;AA=C|||;VT=SNP
8	143470564	rs7822663	G	T	100	PASS	AC=1021;AF=0.203874;AN=5008;NS=2504;DP=19303;EAS_AF=0.2302;AMR_AF=0.1931;AFR_AF=0.2284;EUR_AF=0.1551;SAS_AF=0.2014;AA=G|||;VT=SNP
8	143470710	rs7813175	T	G	100	PASS	AC=1199;AF=0.239417;AN=5008;NS=2504;DP=23452;EAS_AF=0.2887;AMR_AF=0.2161;AFR_AF=0.2648;EUR_AF=0.173;SAS_AF=0.2393;AA=G|||;VT=SNP
8	143471071	rs6583622	G	A	100	PASS	AC=1199;AF=0.239417;AN=5008;NS=2504;DP=23020;EAS_AF=0.2887;AMR_AF=0.2161;AFR_AF=0.2648;EUR_AF=0.173;SAS_AF=0.2393;AA=G|||;VT=SNP
8	143471574	rs6997270	G	A	100	PASS	AC=1194;AF=0.238419;AN=5008;NS=2504;DP=20588;EAS_AF=0.2847;AMR_AF=0.2161;AFR_AF=0.2648;EUR_AF=0.173;SAS_AF=0.2382;AA=G|||;VT=SNP
8	143474108	rs28393553	G	C	100	PASS	AC=1200;AF=0.239617;AN=5008;NS=2504;DP=16645;EAS_AF=0.2887;AMR_AF=0.2161;AFR_AF=0.2655;EUR_AF=0.173;SAS_AF=0.2393;AA=C|||;VT=SNP
8	143474570	rs28586904	C	T	100	PASS	AC=1199;AF=0.239417;AN=5008;NS=2504;DP=16070;EAS_AF=0.2887;AMR_AF=0.2161;AFR_AF=0.2648;EUR_AF=0.173;SAS_AF=0.2393;AA=T|||;VT=SNP
8	143475488	rs74886031	C	A	100	PASS	AC=177;AF=0.0353435;AN=5008;NS=2504;DP=17087;EAS_AF=0.0585;AMR_AF=0.0231;AFR_AF=0.0356;EUR_AF=0.0179;SAS_AF=0.0378;AA=C|||;VT=SNP
8	143475927	rs7387891	A	G	100	PASS	AC=2932;AF=0.585463;AN=5008;NS=2504;DP=19065;EAS_AF=0.6042;AMR_AF=0.4942;AFR_AF=0.8525;EUR_AF=0.3509;SAS_AF=0.5112;AA=G|||;VT=SNP
8	143476114	rs28433910	A	G	100	PASS	AC=1199;AF=0.239417;AN=5008;NS=2504;DP=20114;EAS_AF=0.2887;AMR_AF=0.2161;AFR_AF=0.2648;EUR_AF=0.173;SAS_AF=0.2393;AA=G|||;VT=SNP
8	143476156	rs28611082	G	A	100	PASS	AC=1199;AF=0.239417;AN=5008;NS=2504;DP=19706;EAS_AF=0.2887;AMR_AF=0.2161;AFR_AF=0.2648;EUR_AF=0.173;SAS_AF=0.2393;AA=A|||;VT=SNP
8	143476453	rs13277505	C	A	100	PASS	AC=891;AF=0.177915;AN=5008;NS=2504;DP=19534;EAS_AF=0.2024;AMR_AF=0.1902;AFR_AF=0.1589;EUR_AF=0.1481;SAS_AF=0.2004;AA=C|||;VT=SNP
8	143476835	rs7011350	G	A	100	PASS	AC=1199;AF=0.239417;AN=5008;NS=2504;DP=14520;EAS_AF=0.2887;AMR_AF=0.2161;AFR_AF=0.2648;EUR_AF=0.173;SAS_AF=0.2393;AA=A|||;VT=SNP
8	143477482	rs35556050	T	C	100	PASS	AC=1199;AF=0.239417;AN=5008;NS=2504;DP=17754;EAS_AF=0.2887;AMR_AF=0.2161;AFR_AF=0.2648;EUR_AF=0.173;SAS_AF=0.2393;AA=C|||;VT=SNP
8	143477967	rs28481982	C	G	100	PASS	AC=951;AF=0.189896;AN=5008;NS=2504;DP=21420;EAS_AF=0.2034;AMR_AF=0.1916;AFR_AF=0.202;EUR_AF=0.1491;SAS_AF=0.2004;AA=C|||;VT=SNP
8	143478769	rs72614031	T	G	100	PASS	AC=520;AF=0.103834;AN=5008;NS=2504;DP=20928;EAS_AF=0.2867;AMR_AF=0.1398;AFR_AF=0.0038;EUR_AF=0.0686;SAS_AF=0.0613;AA=T|||;VT=SNP
8	143479132	rs13272936	T	G	100	PASS	AC=1749;AF=0.349241;AN=5008;NS=2504;DP=17560;EAS_AF=0.3155;AMR_AF=0.2767;AFR_AF=0.6021;EUR_AF=0.1769;SAS_AF=0.271;AA=T|||;VT=SNP
8	143479952	rs115343876	C	T	100	PASS	AC=179;AF=0.0357428;AN=5008;NS=2504;DP=17446;EAS_AF=0.0585;AMR_AF=0.0231;AFR_AF=0.0371;EUR_AF=0.0179;SAS_AF=0.0378;AA=C|||;VT=SNP
8	143480669	rs6583623	G	A	100	PASS	AC=1180;AF=0.235623;AN=5008;NS=2504;DP=19525;EAS_AF=0.2887;AMR_AF=0.2161;AFR_AF=0.2504;EUR_AF=0.173;SAS_AF=0.2393;AA=G|||;VT=SNP
8	143480839	rs72614032	G	A	100	PASS	AC=518;AF=0.103435;AN=5008;NS=2504;DP=18929;EAS_AF=0.2857;AMR_AF=0.1398;AFR_AF=0.0038;EUR_AF=0.0686;SAS_AF=0.0603;AA=G|||;VT=SNP
8	143481018	rs72614033	G	A	100	PASS	AC=519;AF=0.103634;AN=5008;NS=2504;DP=19236;EAS_AF=0.2867;AMR_AF=0.1398;AFR_AF=0.0038;EUR_AF=0.0686;SAS_AF=0.0603;AA=G|||;VT=SNP
8	143481193	rs68095309	G	A	100	PASS	AC=1944;AF=0.388179;AN=5008;NS=2504;DP=18953;EAS_AF=0.374;AMR_AF=0.3012;AFR_AF=0.6498;EUR_AF=0.1968;SAS_AF=0.3078;AA=A|||;VT=SNP
8	143481309	rs112795720	A	G	100	PASS	AC=196;AF=0.0391374;AN=5008;NS=2504;DP=17818;EAS_AF=0.0585;AMR_AF=0.0245;AFR_AF=0.0484;EUR_AF=0.0189;SAS_AF=0.0378;AA=A|||;VT=SNP
8	143482043	rs7015620	C	T	100	PASS	AC=3939;AF=0.786542;AN=5008;NS=2504;DP=19441;EAS_AF=0.7391;AMR_AF=0.7867;AFR_AF=0.8048;EUR_AF=0.834;SAS_AF=0.7618;AA=T|||;VT=SNP
8	143482961	rs7357419	A	G	100	PASS	AC=4116;AF=0.821885;AN=5008;NS=2504;DP=19510;EAS_AF=0.7976;AMR_AF=0.8098;AFR_AF=0.8404;EUR_AF=0.8519;SAS_AF=0.7996;AA=G|||;VT=SNP
8	143483351	rs9324585	G	A	100	PASS	AC=4074;AF=0.813498;AN=5008;NS=2504;DP=20715;EAS_AF=0.7698;AMR_AF=0.8098;AFR_AF=0.8359;EUR_AF=0.8449;SAS_AF=0.7986;AA=A|||;VT=SNP
8	143483444	rs9324586	A	G	100	PASS	AC=4074;AF=0.813498;AN=5008;NS=2504;DP=18387;EAS_AF=0.7698;AMR_AF=0.8098;AFR_AF=0.8359;EUR_AF=0.8449;SAS_AF=0.7986;AA=G|||;VT=SNP
8	143483603	rs59366013	T	C	100	PASS	AC=2136;AF=0.426518;AN=5008;NS=2504;DP=16079;EAS_AF=0.3958;AMR_AF=0.5101;AFR_AF=0.1914;EUR_AF=0.6491;SAS_AF=0.4877;AA=T|||;VT=SNP
8	143483878	rs7011076	G	A	100	PASS	AC=1689;AF=0.33726;AN=5008;NS=2504;DP=16373;EAS_AF=0.3155;AMR_AF=0.2752;AFR_AF=0.5567;EUR_AF=0.1779;SAS_AF=0.271;AA=G|||;VT=SNP
8	143484726	rs7001793	T	C	100	PASS	AC=4092;AF=0.817093;AN=5008;NS=2504;DP=7075;EAS_AF=0.7698;AMR_AF=0.8098;AFR_AF=0.8495;EUR_AF=0.8449;SAS_AF=0.7986;AA=c|||;VT=SNP
8	143485020	rs9801745	G	C	100	PASS	AC=1704;AF=0.340256;AN=5008;NS=2504;DP=11355;EAS_AF=0.3165;AMR_AF=0.2767;AFR_AF=0.5651;EUR_AF=0.1789;SAS_AF=0.272;AA=G|||;VT=SNP
8	143485152	rs9802048	G	T	100	PASS	AC=3896;AF=0.777955;AN=5008;NS=2504;DP=14576;EAS_AF=0.7113;AMR_AF=0.7867;AFR_AF=0.8003;EUR_AF=0.827;SAS_AF=0.7597;AA=G|||;VT=SNP
8	143485268	rs75368817	C	T	100	PASS	AC=179;AF=0.0357428;AN=5008;NS=2504;DP=16552;EAS_AF=0.0585;AMR_AF=0.0231;AFR_AF=0.0363;EUR_AF=0.0179;SAS_AF=0.0389;AA=C|||;VT=SNP
8	143485504	rs9802050	G	A	100	PASS	AC=3883;AF=0.775359;AN=5008;NS=2504;DP=18848;EAS_AF=0.7113;AMR_AF=0.8098;AFR_AF=0.7693;EUR_AF=0.838;SAS_AF=0.7607;AA=G|||;VT=SNP
8	143485606	rs116757543	A	G	100	PASS	AC=180;AF=0.0359425;AN=5008;NS=2504;DP=19453;EAS_AF=0.0585;AMR_AF=0.0231;AFR_AF=0.0363;EUR_AF=0.0189;SAS_AF=0.0389;AA=A|||;VT=SNP
8	143485617	rs9801805	T	C	100	PASS	AC=4107;AF=0.820088;AN=5008;NS=2504;DP=19713;EAS_AF=0.7698;AMR_AF=0.8329;AFR_AF=0.8381;EUR_AF=0.8569;SAS_AF=0.8006;AA=C|||;VT=SNP
8	143485630	rs115537328	G	A	100	PASS	AC=181;AF=0.0361422;AN=5008;NS=2504;DP=20391;EAS_AF=0.0585;AMR_AF=0.0231;AFR_AF=0.0363;EUR_AF=0.0189;SAS_AF=0.0399;AA=G|||;VT=SNP
8	143485783	rs9801789	A	G	100	PASS	AC=4156;AF=0.829872;AN=5008;NS=2504;DP=22822;EAS_AF=0.7966;AMR_AF=0.8343;AFR_AF=0.8495;EUR_AF=0.8638;SAS_AF=0.7996;AA=G|||;VT=SNP
8	143485800	rs72689010	T	C	100	PASS	AC=2164;AF=0.432109;AN=5008;NS=2504;DP=22317;EAS_AF=0.3948;AMR_AF=0.5317;AFR_AF=0.1929;EUR_AF=0.66;SAS_AF=0.4888;AA=T|||;VT=SNP
8	143486014	rs76048519	G	A	100	PASS	AC=177;AF=0.0353435;AN=5008;NS=2504;DP=20718;EAS_AF=0.0585;AMR_AF=0.0231;AFR_AF=0.034;EUR_AF=0.0189;SAS_AF=0.0389;AA=G|||;VT=SNP
8	143486125	rs10092134	G	C	100	PASS	AC=3911;AF=0.78095;AN=5008;NS=2504;DP=20052;EAS_AF=0.7113;AMR_AF=0.8084;AFR_AF=0.7912;EUR_AF=0.839;SAS_AF=0.7597;AA=G|||;VT=SNP
8	143486307	rs79028692	G	A	100	PASS	AC=151;AF=0.0301518;AN=5008;NS=2504;DP=20032;EAS_AF=0.0585;AMR_AF=0.0187;AFR_AF=0.0166;EUR_AF=0.0189;SAS_AF=0.0389;AA=G|||;VT=SNP
8	143486608	rs76956356	C	T	100	PASS	AC=177;AF=0.0353435;AN=5008;NS=2504;DP=17418;EAS_AF=0.0585;AMR_AF=0.0231;AFR_AF=0.034;EUR_AF=0.0189;SAS_AF=0.0389;AA=C|||;VT=SNP
8	143486698	rs12543849	G	A	100	PASS	AC=2165;AF=0.432308;AN=5008;NS=2504;DP=15604;EAS_AF=0.3948;AMR_AF=0.5317;AFR_AF=0.1929;EUR_AF=0.661;SAS_AF=0.4888;AA=G|||;VT=SNP
8	143486745	rs4977027	T	C	100	PASS	AC=3911;AF=0.78095;AN=5008;NS=2504;DP=14977;EAS_AF=0.7113;AMR_AF=0.8084;AFR_AF=0.7912;EUR_AF=0.839;SAS_AF=0.7597;AA=C|||;VT=SNP
8	143487027	rs117886195	A	G	100	PASS	AC=177;AF=0.0353435;AN=5008;NS=2504;DP=8614;EAS_AF=0.0585;AMR_AF=0.0231;AFR_AF=0.034;EUR_AF=0.0189;SAS_AF=0.0389;AA=A|||;VT=SNP
8	143487624	rs4301486	T	G	100	PASS	AC=3911;AF=0.78095;AN=5008;NS=2504;DP=20001;EAS_AF=0.7113;AMR_AF=0.8084;AFR_AF=0.7912;EUR_AF=0.839;SAS_AF=0.7597;AA=G|||;VT=SNP
8	143487660	rs7462663	G	C	100	PASS	AC=3911;AF=0.78095;AN=5008;NS=2504;DP=21118;EAS_AF=0.7113;AMR_AF=0.8069;AFR_AF=0.7905;EUR_AF=0.84;SAS_AF=0.7607;AA=C|||;VT=SNP
8	143488068	rs7463430	G	A	100	PASS	AC=3893;AF=0.777356;AN=5008;NS=2504;DP=19014;EAS_AF=0.7113;AMR_AF=0.8069;AFR_AF=0.7791;EUR_AF=0.838;SAS_AF=0.7597;AA=A|||;VT=SNP
8	143488193	rs9324587	C	T	100	PASS	AC=1366;AF=0.272764;AN=5008;NS=2504;DP=17457;EAS_AF=0.2877;AMR_AF=0.2579;AFR_AF=0.4319;EUR_AF=0.171;SAS_AF=0.1575;AA=C|||;VT=SNP
8	143488279	rs4567083	C	T	100	PASS	AC=3870;AF=0.772764;AN=5008;NS=2504;DP=21365;EAS_AF=0.7113;AMR_AF=0.8084;AFR_AF=0.7602;EUR_AF=0.839;SAS_AF=0.7597;AA=C|||;VT=SNP
8	143488340	rs4509378	T	C	100	PASS	AC=3911;AF=0.78095;AN=5008;NS=2504;DP=24138;EAS_AF=0.7113;AMR_AF=0.8084;AFR_AF=0.7912;EUR_AF=0.839;SAS_AF=0.7597;AA=C|||;VT=SNP
8	143488496	rs4509379	A	C	100	PASS	AC=3910;AF=0.780751;AN=5008;NS=2504;DP=18134;EAS_AF=0.7113;AMR_AF=0.8069;AFR_AF=0.7912;EUR_AF=0.839;SAS_AF=0.7597;AA=C|||;VT=SNP
8	143488544	rs4291309	G	A	100	PASS	AC=3893;AF=0.777356;AN=5008;NS=2504;DP=17027;EAS_AF=0.7113;AMR_AF=0.8069;AFR_AF=0.7791;EUR_AF=0.838;SAS_AF=0.7597;AA=G|||;VT=SNP
8	143488583	rs4398970	T	C	100	PASS	AC=3911;AF=0.78095;AN=5008;NS=2504;DP=17604;EAS_AF=0.7113;AMR_AF=0.8084;AFR_AF=0.7912;EUR_AF=0.839;SAS_AF=0.7597;AA=t|||;VT=SNP
8	143488613	rs7834984	G	T	100	PASS	AC=3913;AF=0.78135;AN=5008;NS=2504;DP=19534;EAS_AF=0.7123;AMR_AF=0.8084;AFR_AF=0.7912;EUR_AF=0.839;SAS_AF=0.7607;AA=T|||;VT=SNP
8	143488721	rs10109771	A	G	100	PASS	AC=4103;AF=0.819289;AN=5008;NS=2504;DP=24036;EAS_AF=0.7679;AMR_AF=0.8314;AFR_AF=0.8253;EUR_AF=0.8579;SAS_AF=0.816;AA=G|||;VT=SNP
8	143488864	rs116082563	C	T	100	PASS	AC=177;AF=0.0353435;AN=5008;NS=2504;DP=19825;EAS_AF=0.0585;AMR_AF=0.0231;AFR_AF=0.034;EUR_AF=0.0189;SAS_AF=0.0389;AA=C|||;VT=SNP
8	143488911	rs114756093	C	T	100	PASS	AC=177;AF=0.0353435;AN=5008;NS=2504;DP=18696;EAS_AF=0.0585;AMR_AF=0.0231;AFR_AF=0.034;EUR_AF=0.0189;SAS_AF=0.0389;AA=C|||;VT=SNP
8	143489013	rs7838831	G	C	100	PASS	AC=4105;AF=0.819688;AN=5008;NS=2504;DP=18915;EAS_AF=0.7698;AMR_AF=0.8314;AFR_AF=0.8253;EUR_AF=0.8579;SAS_AF=0.816;AA=C|||;VT=SNP
8	143489039	rs7829227	T	C	100	PASS	AC=3929;AF=0.784545;AN=5008;NS=2504;DP=17976;EAS_AF=0.7113;AMR_AF=0.8098;AFR_AF=0.7912;EUR_AF=0.839;SAS_AF=0.7771;AA=C|||;VT=SNP
8	143489085	rs7386438	C	T	100	PASS	AC=3928;AF=0.784345;AN=5008;NS=2504;DP=18451;EAS_AF=0.7113;AMR_AF=0.8084;AFR_AF=0.7912;EUR_AF=0.839;SAS_AF=0.7771;AA=C|||;VT=SNP
8	143489384	rs7387341	T	C	100	PASS	AC=3928;AF=0.784345;AN=5008;NS=2504;DP=15421;EAS_AF=0.7113;AMR_AF=0.8084;AFR_AF=0.7912;EUR_AF=0.839;SAS_AF=0.7771;AA=T|||;VT=SNP
8	143489451	rs79251679	G	A	100	PASS	AC=177;AF=0.0353435;AN=5008;NS=2504;DP=15994;EAS_AF=0.0585;AMR_AF=0.0231;AFR_AF=0.034;EUR_AF=0.0189;SAS_AF=0.0389;AA=G|||;VT=SNP
8	143489460	rs6583624	C	T	100	PASS	AC=4105;AF=0.819688;AN=5008;NS=2504;DP=16011;EAS_AF=0.7698;AMR_AF=0.8314;AFR_AF=0.8253;EUR_AF=0.8579;SAS_AF=0.816;AA=T|||;VT=SNP
8	143489655	rs7010666	G	A	100	PASS	AC=3928;AF=0.784345;AN=5008;NS=2504;DP=14769;EAS_AF=0.7113;AMR_AF=0.8084;AFR_AF=0.7912;EUR_AF=0.839;SAS_AF=0.7771;AA=G|||;VT=SNP
8	143489904	rs6991858	C	T	100	PASS	AC=3928;AF=0.784345;AN=5008;NS=2504;DP=17217;EAS_AF=0.7113;AMR_AF=0.8084;AFR_AF=0.7912;EUR_AF=0.839;SAS_AF=0.7771;AA=C|||;VT=SNP
8	143489990	rs72689013	C	T	100	PASS	AC=180;AF=0.0359425;AN=5008;NS=2504;DP=19216;EAS_AF=0.0585;AMR_AF=0.0231;AFR_AF=0.034;EUR_AF=0.0199;SAS_AF=0.0409;AA=C|||;VT=SNP
8	143490065	rs7004392	T	C	100	PASS	AC=3929;AF=0.784545;AN=5008;NS=2504;DP=19022;EAS_AF=0.7113;AMR_AF=0.8084;AFR_AF=0.7912;EUR_AF=0.839;SAS_AF=0.7781;AA=T|||;VT=SNP
8	143490171	rs13248662	A	G	100	PASS	AC=4352;AF=0.86901;AN=5008;NS=2504;DP=21160;EAS_AF=0.7966;AMR_AF=0.8487;AFR_AF=0.9713;EUR_AF=0.8648;SAS_AF=0.8241;AA=a|||;VT=SNP
8	143490436	rs9692983	C	T	100	PASS	AC=177;AF=0.0353435;AN=5008;NS=2504;DP=18503;EAS_AF=0.0585;AMR_AF=0.0231;AFR_AF=0.034;EUR_AF=0.0189;SAS_AF=0.0389;AA=C|||;VT=SNP
8	143490514	rs7844419	G	A	100	PASS	AC=3927;AF=0.784145;AN=5008;NS=2504;DP=17531;EAS_AF=0.7113;AMR_AF=0.8084;AFR_AF=0.7905;EUR_AF=0.839;SAS_AF=0.7771;AA=G|||;VT=SNP
8	143490586	rs7386893	C	A	100	PASS	AC=3929;AF=0.784545;AN=5008;NS=2504;DP=19394;EAS_AF=0.7113;AMR_AF=0.8084;AFR_AF=0.792;EUR_AF=0.839;SAS_AF=0.7771;AA=C|||;VT=SNP
8	143490610	rs7387419	A	G	100	PASS	AC=3929;AF=0.784545;AN=5008;NS=2504;DP=18590;EAS_AF=0.7113;AMR_AF=0.8084;AFR_AF=0.792;EUR_AF=0.839;SAS_AF=0.7771;AA=G|||;VT=SNP
8	143490660	rs7388480	G	C	100	PASS	AC=3929;AF=0.784545;AN=5008;NS=2504;DP=17813;EAS_AF=0.7113;AMR_AF=0.8084;AFR_AF=0.792;EUR_AF=0.839;SAS_AF=0.7771;AA=C|||;VT=SNP
8	143490718	rs7387733	T	C	100	PASS	AC=3929;AF=0.784545;AN=5008;NS=2504;DP=19206;EAS_AF=0.7113;AMR_AF=0.8084;AFR_AF=0.792;EUR_AF=0.839;SAS_AF=0.7771;AA=C|||;VT=SNP
8	143490817	rs7827501	C	G	100	PASS	AC=3928;AF=0.784345;AN=5008;NS=2504;DP=19606;EAS_AF=0.7113;AMR_AF=0.8084;AFR_AF=0.7912;EUR_AF=0.839;SAS_AF=0.7771;AA=C|||;VT=SNP
8	143490838	rs7834320	A	G	100	PASS	AC=3930;AF=0.784744;AN=5008;NS=2504;DP=19081;EAS_AF=0.7113;AMR_AF=0.8098;AFR_AF=0.792;EUR_AF=0.839;SAS_AF=0.7771;AA=G|||;VT=SNP
8	143490876	rs7827631	C	T	100	PASS	AC=3930;AF=0.784744;AN=5008;NS=2504;DP=18590;EAS_AF=0.7113;AMR_AF=0.8098;AFR_AF=0.792;EUR_AF=0.839;SAS_AF=0.7771;AA=C|||;VT=SNP
8	143490927	rs13268619	C	T	100	PASS	AC=3928;AF=0.784345;AN=5008;NS=2504;DP=19341;EAS_AF=0.7113;AMR_AF=0.8084;AFR_AF=0.7912;EUR_AF=0.839;SAS_AF=0.7771;AA=C|||;VT=SNP
8	143490931	rs13261142	C	A	100	PASS	AC=3928;AF=0.784345;AN=5008;NS=2504;DP=18504;EAS_AF=0.7113;AMR_AF=0.8084;AFR_AF=0.7912;EUR_AF=0.839;SAS_AF=0.7771;AA=C|||;VT=SNP
8	143491085	rs13260463	T	C	100	PASS	AC=4105;AF=0.819688;AN=5008;NS=2504;DP=3698;EAS_AF=0.7698;AMR_AF=0.8314;AFR_AF=0.8253;EUR_AF=0.8579;SAS_AF=0.816;AA=C|||;VT=SNP
8	143491095	rs13260468	G	C	100	PASS	AC=4105;AF=0.819688;AN=5008;NS=2504;DP=6519;EAS_AF=0.7698;AMR_AF=0.8314;AFR_AF=0.8253;EUR_AF=0.8579;SAS_AF=0.816;AA=C|||;VT=SNP
8	143491225	rs10093944	A	C	100	PASS	AC=4157;AF=0.830072;AN=5008;NS=2504;DP=20663;EAS_AF=0.7966;AMR_AF=0.8329;AFR_AF=0.8374;EUR_AF=0.8648;SAS_AF=0.817;AA=C|||;VT=SNP
8	143491274	rs115061084	C	T	100	PASS	AC=177;AF=0.0353435;AN=5008;NS=2504;DP=19923;EAS_AF=0.0585;AMR_AF=0.0231;AFR_AF=0.034;EUR_AF=0.0189;SAS_AF=0.0389;AA=C|||;VT=SNP
8	143491285	rs10093974	A	C	100	PASS	AC=3928;AF=0.784345;AN=5008;NS=2504;DP=19566;EAS_AF=0.7113;AMR_AF=0.8084;AFR_AF=0.7912;EUR_AF=0.839;SAS_AF=0.7771;AA=C|||;VT=SNP
8	143491412	rs10093278	A	G	100	PASS	AC=4104;AF=0.819489;AN=5008;NS=2504;DP=20464;EAS_AF=0.7698;AMR_AF=0.8314;AFR_AF=0.8253;EUR_AF=0.8588;SAS_AF=0.8139;AA=G|||;VT=SNP
8	143491547	rs10093425	A	G	100	PASS	AC=3932;AF=0.785144;AN=5008;NS=2504;DP=23102;EAS_AF=0.7113;AMR_AF=0.8084;AFR_AF=0.7912;EUR_AF=0.84;SAS_AF=0.7802;AA=A|||;VT=SNP
8	143491607	rs10108736	C	A	100	PASS	AC=3929;AF=0.784545;AN=5008;NS=2504;DP=23045;EAS_AF=0.7113;AMR_AF=0.8084;AFR_AF=0.7912;EUR_AF=0.84;SAS_AF=0.7771;AA=C|||;VT=SNP
8	143491735	rs77746097	G	C	100	PASS	AC=177;AF=0.0353435;AN=5008;NS=2504;DP=22686;EAS_AF=0.0585;AMR_AF=0.0231;AFR_AF=0.034;EUR_AF=0.0189;SAS_AF=0.0389;AA=G|||;VT=SNP
8	143491852	rs74677635	T	C	100	PASS	AC=177;AF=0.0353435;AN=5008;NS=2504;DP=19328;EAS_AF=0.0585;AMR_AF=0.0231;AFR_AF=0.034;EUR_AF=0.0189;SAS_AF=0.0389;AA=T|||;VT=SNP
8	143491919	rs7388074	A	T	100	PASS	AC=3926;AF=0.783946;AN=5008;NS=2504;DP=20560;EAS_AF=0.7113;AMR_AF=0.8084;AFR_AF=0.7897;EUR_AF=0.839;SAS_AF=0.7771;AA=T|||;VT=SNP
8	143492088	rs78891686	G	A	100	PASS	AC=177;AF=0.0353435;AN=5008;NS=2504;DP=21019;EAS_AF=0.0585;AMR_AF=0.0231;AFR_AF=0.034;EUR_AF=0.0189;SAS_AF=0.0389;AA=G|||;VT=SNP
8	143492178	rs75872626	T	C	100	PASS	AC=150;AF=0.0299521;AN=5008;NS=2504;DP=18241;EAS_AF=0.0575;AMR_AF=0.0173;AFR_AF=0.0166;EUR_AF=0.0189;SAS_AF=0.0399;AA=T|||;VT=SNP
8	143492736	rs7388168	A	G	100	PASS	AC=4107;AF=0.820088;AN=5008;NS=2504;DP=20176;EAS_AF=0.7679;AMR_AF=0.8314;AFR_AF=0.8283;EUR_AF=0.8579;SAS_AF=0.816;AA=G|||;VT=SNP
8	143492750	rs76753262	T	C	100	PASS	AC=181;AF=0.0361422;AN=5008;NS=2504;DP=20535;EAS_AF=0.0625;AMR_AF=0.0231;AFR_AF=0.034;EUR_AF=0.0189;SAS_AF=0.0389;AA=T|||;VT=SNP
8	143493270	rs35153638	C	A	100	PASS	AC=4107;AF=0.820088;AN=5008;NS=2504;DP=18867;EAS_AF=0.7679;AMR_AF=0.8314;AFR_AF=0.8283;EUR_AF=0.8579;SAS_AF=0.816;AA=a|||;VT=SNP
8	143493493	rs35767080	C	T	100	PASS	AC=3929;AF=0.784545;AN=5008;NS=2504;DP=17472;EAS_AF=0.7054;AMR_AF=0.8084;AFR_AF=0.7965;EUR_AF=0.839;SAS_AF=0.7771;AA=c|||;VT=SNP
8	143493631	rs34023392	C	G	100	PASS	AC=4107;AF=0.820088;AN=5008;NS=2504;DP=17297;EAS_AF=0.7679;AMR_AF=0.8314;AFR_AF=0.8283;EUR_AF=0.8579;SAS_AF=0.816;AA=g|||;VT=SNP
8	143493649	rs62511427	A	C	100	PASS	AC=3927;AF=0.784145;AN=5008;NS=2504;DP=17346;EAS_AF=0.7054;AMR_AF=0.8084;AFR_AF=0.7943;EUR_AF=0.839;SAS_AF=0.7781;AA=c|||;VT=SNP
8	143493863	rs35042888	T	C	100	PASS	AC=3906;AF=0.779952;AN=5008;NS=2504;DP=13560;EAS_AF=0.7073;AMR_AF=0.8069;AFR_AF=0.7799;EUR_AF=0.84;SAS_AF=0.774;AA=C|||;VT=SNP
8	143493965	rs4928694	T	G	100	PASS	AC=4107;AF=0.820088;AN=5008;NS=2504;DP=14283;EAS_AF=0.7679;AMR_AF=0.8314;AFR_AF=0.8283;EUR_AF=0.8579;SAS_AF=0.816;AA=G|||;VT=SNP
8	143493992	rs4928695	C	A	100	PASS	AC=3926;AF=0.783946;AN=5008;NS=2504;DP=13960;EAS_AF=0.7054;AMR_AF=0.8084;AFR_AF=0.7943;EUR_AF=0.839;SAS_AF=0.7771;AA=C|||;VT=SNP
8	143494127	rs77603835	G	A	100	PASS	AC=181;AF=0.0361422;AN=5008;NS=2504;DP=11634;EAS_AF=0.0625;AMR_AF=0.0231;AFR_AF=0.034;EUR_AF=0.0189;SAS_AF=0.0389;AA=G|||;VT=SNP
8	143494345	rs114533936	C	G	100	PASS	AC=539;AF=0.107628;AN=5008;NS=2504;DP=11063;EAS_AF=0.0903;AMR_AF=0.0865;AFR_AF=0.208;EUR_AF=0.0577;SAS_AF=0.0562;AA=G|||;VT=SNP
8	143494582	rs151090608	T	C	100	PASS	AC=181;AF=0.0361422;AN=5008;NS=2504;DP=15151;EAS_AF=0.0625;AMR_AF=0.0231;AFR_AF=0.034;EUR_AF=0.0189;SAS_AF=0.0389;AA=t|||;VT=SNP
8	143495760	rs140154612	T	C	100	PASS	AC=181;AF=0.0361422;AN=5008;NS=2504;DP=27549;EAS_AF=0.0625;AMR_AF=0.0231;AFR_AF=0.034;EUR_AF=0.0189;SAS_AF=0.0389;AA=T|||;VT=SNP
8	143495802	rs6583626	T	C	100	PASS	AC=3926;AF=0.783946;AN=5008;NS=2504;DP=29856;EAS_AF=0.7054;AMR_AF=0.8084;AFR_AF=0.7943;EUR_AF=0.839;SAS_AF=0.7771;AA=T|||;VT=SNP
8	143495927	rs6583627	T	C	100	PASS	AC=3926;AF=0.783946;AN=5008;NS=2504;DP=31735;EAS_AF=0.7054;AMR_AF=0.8084;AFR_AF=0.7943;EUR_AF=0.839;SAS_AF=0.7771;AA=t|||;VT=SNP
8	143495962	rs6986148	C	T	100	PASS	AC=2236;AF=0.446486;AN=5008;NS=2504;DP=32863;EAS_AF=0.3978;AMR_AF=0.5461;AFR_AF=0.1944;EUR_AF=0.6849;SAS_AF=0.5215;AA=c|||;VT=SNP
8	143495992	rs6583628	T	C	100	PASS	AC=3925;AF=0.783746;AN=5008;NS=2504;DP=33467;EAS_AF=0.7054;AMR_AF=0.8069;AFR_AF=0.7943;EUR_AF=0.839;SAS_AF=0.7771;AA=N|||;VT=SNP
8	143496338	rs4928696	G	A	100	PASS	AC=1627;AF=0.32488;AN=5008;NS=2504;DP=30453;EAS_AF=0.3075;AMR_AF=0.2608;AFR_AF=0.5545;EUR_AF=0.1531;SAS_AF=0.2546;AA=g|||;VT=SNP
8	143496373	rs6583629	C	T	100	PASS	AC=4104;AF=0.819489;AN=5008;NS=2504;DP=30664;EAS_AF=0.7679;AMR_AF=0.8314;AFR_AF=0.826;EUR_AF=0.8579;SAS_AF=0.816;AA=T|||;VT=SNP
8	143496591	rs74727500	C	T	100	PASS	AC=181;AF=0.0361422;AN=5008;NS=2504;DP=19443;EAS_AF=0.0625;AMR_AF=0.0231;AFR_AF=0.034;EUR_AF=0.0189;SAS_AF=0.0389;AA=C|||;VT=SNP
8	143496682	rs77156791	C	T	100	PASS	AC=181;AF=0.0361422;AN=5008;NS=2504;DP=19196;EAS_AF=0.0625;AMR_AF=0.0231;AFR_AF=0.034;EUR_AF=0.0189;SAS_AF=0.0389;AA=C|||;VT=SNP
8	143496692	rs7387348	T	C	100	PASS	AC=4107;AF=0.820088;AN=5008;NS=2504;DP=18922;EAS_AF=0.7679;AMR_AF=0.8314;AFR_AF=0.8283;EUR_AF=0.8579;SAS_AF=0.816;AA=C|||;VT=SNP
8	143497052	rs6583630	A	G	100	PASS	AC=3926;AF=0.783946;AN=5008;NS=2504;DP=20056;EAS_AF=0.7054;AMR_AF=0.8084;AFR_AF=0.7943;EUR_AF=0.839;SAS_AF=0.7771;AA=A|||;VT=SNP
8	143497202	rs4073866	G	A	100	PASS	AC=2225;AF=0.444289;AN=5008;NS=2504;DP=18592;EAS_AF=0.3978;AMR_AF=0.5432;AFR_AF=0.1929;EUR_AF=0.6779;SAS_AF=0.5215;AA=G|||;VT=SNP
8	143497526	rs7465024	T	G	100	PASS	AC=3963;AF=0.791334;AN=5008;NS=2504;DP=16735;EAS_AF=0.7153;AMR_AF=0.8141;AFR_AF=0.8116;EUR_AF=0.839;SAS_AF=0.7771;AA=G|||;VT=SNP
8	143497768	rs4073887	G	A	100	PASS	AC=2237;AF=0.446685;AN=5008;NS=2504;DP=14353;EAS_AF=0.3978;AMR_AF=0.5461;AFR_AF=0.1952;EUR_AF=0.6849;SAS_AF=0.5215;AA=G|||;VT=SNP
8	143498306	rs35773225	A	G	100	PASS	AC=3926;AF=0.783946;AN=5008;NS=2504;DP=16572;EAS_AF=0.7054;AMR_AF=0.8084;AFR_AF=0.7943;EUR_AF=0.839;SAS_AF=0.7771;AA=G|||;VT=SNP
8	143498381	rs62511434	T	C	100	PASS	AC=3924;AF=0.783546;AN=5008;NS=2504;DP=16960;EAS_AF=0.7054;AMR_AF=0.8084;AFR_AF=0.7935;EUR_AF=0.839;SAS_AF=0.7761;AA=C|||;VT=SNP
8	143498387	rs35109071	C	T	100	PASS	AC=4105;AF=0.819688;AN=5008;NS=2504;DP=16994;EAS_AF=0.7679;AMR_AF=0.8314;AFR_AF=0.8275;EUR_AF=0.8579;SAS_AF=0.8149;AA=T|||;VT=SNP
8	143498547	rs9720613	A	G	100	PASS	AC=4106;AF=0.819888;AN=5008;NS=2504;DP=16419;EAS_AF=0.7679;AMR_AF=0.8314;AFR_AF=0.8283;EUR_AF=0.8579;SAS_AF=0.8149;AA=a|||;VT=SNP
8	143498574	rs9720651	A	C	100	PASS	AC=4160;AF=0.830671;AN=5008;NS=2504;DP=15613;EAS_AF=0.7956;AMR_AF=0.8329;AFR_AF=0.8404;EUR_AF=0.8648;SAS_AF=0.817;AA=c|||;VT=SNP
8	143498688	rs9720657	T	C	100	PASS	AC=3925;AF=0.783746;AN=5008;NS=2504;DP=18548;EAS_AF=0.7054;AMR_AF=0.8084;AFR_AF=0.7943;EUR_AF=0.839;SAS_AF=0.7761;AA=C|||;VT=SNP
8	143498997	rs9324590	A	C	100	PASS	AC=1286;AF=0.256789;AN=5008;NS=2504;DP=17347;EAS_AF=0.2877;AMR_AF=0.2421;AFR_AF=0.4123;EUR_AF=0.1431;SAS_AF=0.1421;AA=A|||;VT=SNP
8	143499151	rs9692971	C	T	100	PASS	AC=4156;AF=0.829872;AN=5008;NS=2504;DP=15341;EAS_AF=0.7956;AMR_AF=0.8329;AFR_AF=0.8381;EUR_AF=0.8648;SAS_AF=0.816;AA=T|||;VT=SNP
8	143499321	rs9692995	C	T	100	PASS	AC=3922;AF=0.783147;AN=5008;NS=2504;DP=17350;EAS_AF=0.7054;AMR_AF=0.8084;AFR_AF=0.792;EUR_AF=0.839;SAS_AF=0.7761;AA=C|||;VT=SNP
8	143499581	rs7828281	G	C	100	PASS	AC=1638;AF=0.327077;AN=5008;NS=2504;DP=15270;EAS_AF=0.3145;AMR_AF=0.2608;AFR_AF=0.5567;EUR_AF=0.1531;SAS_AF=0.2556;AA=G|||;VT=SNP
8	143500243	rs6991885	T	C	100	PASS	AC=2618;AF=0.522764;AN=5008;NS=2504;DP=15993;EAS_AF=0.4187;AMR_AF=0.5663;AFR_AF=0.3661;EUR_AF=0.6958;SAS_AF=0.6329;AA=N|||;VT=SNP
8	143500553	rs9792297	G	A	100	PASS	AC=2617;AF=0.522564;AN=5008;NS=2504;DP=18105;EAS_AF=0.4187;AMR_AF=0.5663;AFR_AF=0.3654;EUR_AF=0.6958;SAS_AF=0.6329;AA=-|||;VT=SNP
8	143500665	rs77439319	G	A	100	PASS	AC=182;AF=0.0363419;AN=5008;NS=2504;DP=18165;EAS_AF=0.0635;AMR_AF=0.0231;AFR_AF=0.034;EUR_AF=0.0189;SAS_AF=0.0389;AA=G|||;VT=SNP
8	143500741	rs7823446	T	C	100	PASS	AC=2617;AF=0.522564;AN=5008;NS=2504;DP=15746;EAS_AF=0.4187;AMR_AF=0.5663;AFR_AF=0.3654;EUR_AF=0.6958;SAS_AF=0.6329;AA=C|||;VT=SNP
8	143501038	rs7822964	A	G	100	PASS	AC=2606;AF=0.520367;AN=5008;NS=2504;DP=16058;EAS_AF=0.4187;AMR_AF=0.5648;AFR_AF=0.3585;EUR_AF=0.6948;SAS_AF=0.6329;AA=A|||;VT=SNP
8	143501205	rs60570361	G	A	100	PASS	AC=181;AF=0.0361422;AN=5008;NS=2504;DP=15610;EAS_AF=0.0625;AMR_AF=0.0231;AFR_AF=0.034;EUR_AF=0.0189;SAS_AF=0.0389;AA=G|||;VT=SNP
8	143501394	rs76193857	G	A	100	PASS	AC=157;AF=0.0313498;AN=5008;NS=2504;DP=14284;EAS_AF=0.0625;AMR_AF=0.0173;AFR_AF=0.0189;EUR_AF=0.0189;SAS_AF=0.0389;AA=G|||;VT=SNP
8	143501451	rs7827985	T	C	100	PASS	AC=2618;AF=0.522764;AN=5008;NS=2504;DP=16322;EAS_AF=0.4187;AMR_AF=0.5677;AFR_AF=0.3654;EUR_AF=0.6958;SAS_AF=0.6329;AA=t|||;VT=SNP
8	143501489	rs11167140	A	G	100	PASS	AC=2617;AF=0.522564;AN=5008;NS=2504;DP=16472;EAS_AF=0.4187;AMR_AF=0.5663;AFR_AF=0.3654;EUR_AF=0.6958;SAS_AF=0.6329;AA=a|||;VT=SNP
8	143501557	rs7461496	A	G	100	PASS	AC=2617;AF=0.522564;AN=5008;NS=2504;DP=16771;EAS_AF=0.4187;AMR_AF=0.5663;AFR_AF=0.3654;EUR_AF=0.6958;SAS_AF=0.6329;AA=a|||;VT=SNP
8	143501793	rs7464750	G	A	100	PASS	AC=2619;AF=0.522963;AN=5008;NS=2504;DP=17578;EAS_AF=0.4196;AMR_AF=0.5663;AFR_AF=0.3661;EUR_AF=0.6958;SAS_AF=0.6329;AA=G|||;VT=SNP
8	143502289	rs7013625	G	A	100	PASS	AC=2617;AF=0.522564;AN=5008;NS=2504;DP=21978;EAS_AF=0.4187;AMR_AF=0.5663;AFR_AF=0.3654;EUR_AF=0.6958;SAS_AF=0.6329;AA=G|||;VT=SNP
8	143502531	rs7003245	T	A	100	PASS	AC=2798;AF=0.558706;AN=5008;NS=2504;DP=20363;EAS_AF=0.4812;AMR_AF=0.5893;AFR_AF=0.3994;EUR_AF=0.7147;SAS_AF=0.6718;AA=A|||;VT=SNP
8	143502917	rs7465674	G	A	100	PASS	AC=2618;AF=0.522764;AN=5008;NS=2504;DP=19398;EAS_AF=0.4196;AMR_AF=0.5663;AFR_AF=0.3654;EUR_AF=0.6958;SAS_AF=0.6329;AA=G|||;VT=SNP
8	143503091	rs7459463	G	A	100	PASS	AC=2617;AF=0.522564;AN=5008;NS=2504;DP=16736;EAS_AF=0.4187;AMR_AF=0.5663;AFR_AF=0.3654;EUR_AF=0.6958;SAS_AF=0.6329;AA=A|||;VT=SNP
8	143503279	rs75669141	C	T	100	PASS	AC=157;AF=0.0313498;AN=5008;NS=2504;DP=18706;EAS_AF=0.003;AMR_AF=0.0389;AFR_AF=0.0015;EUR_AF=0.0805;SAS_AF=0.045;AA=c|||;VT=SNP
8	143503663	rs6583632	A	C	100	PASS	AC=2617;AF=0.522564;AN=5008;NS=2504;DP=20071;EAS_AF=0.4187;AMR_AF=0.5663;AFR_AF=0.3654;EUR_AF=0.6958;SAS_AF=0.6329;AA=C|||;VT=SNP
8	143503756	rs7008880	C	T	100	PASS	AC=2228;AF=0.444888;AN=5008;NS=2504;DP=19228;EAS_AF=0.3909;AMR_AF=0.5461;AFR_AF=0.1936;EUR_AF=0.6849;SAS_AF=0.5215;AA=C|||;VT=SNP
8	143503906	rs7000791	A	C	100	PASS	AC=2618;AF=0.522764;AN=5008;NS=2504;DP=17164;EAS_AF=0.4177;AMR_AF=0.5663;AFR_AF=0.3661;EUR_AF=0.6958;SAS_AF=0.6339;AA=T|||;VT=SNP
8	143504007	rs6985837	G	A	100	PASS	AC=61;AF=0.0121805;AN=5008;NS=2504;DP=18265;EAS_AF=0.0278;AMR_AF=0.0029;AFR_AF=0.0121;EUR_AF=0.0129;SAS_AF=0.002;AA=G|||;VT=SNP
8	143504469	rs9324591	C	T	100	PASS	AC=2621;AF=0.523363;AN=5008;NS=2504;DP=22082;EAS_AF=0.4187;AMR_AF=0.5663;AFR_AF=0.3676;EUR_AF=0.6958;SAS_AF=0.6339;AA=C|||;VT=SNP
8	143504670	rs9657473	C	T	100	PASS	AC=2230;AF=0.445288;AN=5008;NS=2504;DP=18335;EAS_AF=0.3909;AMR_AF=0.5461;AFR_AF=0.1952;EUR_AF=0.6849;SAS_AF=0.5215;AA=C|||;VT=SNP
8	143504757	rs11167141	G	A	100	PASS	AC=2617;AF=0.522564;AN=5008;NS=2504;DP=18682;EAS_AF=0.4187;AMR_AF=0.5663;AFR_AF=0.3654;EUR_AF=0.6958;SAS_AF=0.6329;AA=G|||;VT=SNP
8	143504937	rs28558864	A	G	100	PASS	AC=4160;AF=0.830671;AN=5008;NS=2504;DP=18572;EAS_AF=0.7956;AMR_AF=0.8329;AFR_AF=0.8404;EUR_AF=0.8648;SAS_AF=0.817;AA=G|||;VT=SNP
8	143504949	rs28713769	T	C	100	PASS	AC=4160;AF=0.830671;AN=5008;NS=2504;DP=18188;EAS_AF=0.7956;AMR_AF=0.8329;AFR_AF=0.8404;EUR_AF=0.8648;SAS_AF=0.817;AA=C|||;VT=SNP
8	143505289	rs7386780	A	G	100	PASS	AC=2618;AF=0.522764;AN=5008;NS=2504;DP=17515;EAS_AF=0.4196;AMR_AF=0.5663;AFR_AF=0.3654;EUR_AF=0.6958;SAS_AF=0.6329;AA=G|||;VT=SNP
8	143505651	rs79094888	A	T	100	PASS	AC=154;AF=0.0307508;AN=5008;NS=2504;DP=18678;EAS_AF=0.0625;AMR_AF=0.0173;AFR_AF=0.0166;EUR_AF=0.0189;SAS_AF=0.0389;AA=a|||;VT=SNP
8	143505737	rs73717110	G	A	100	PASS	AC=2229;AF=0.445088;AN=5008;NS=2504;DP=18086;EAS_AF=0.3919;AMR_AF=0.5461;AFR_AF=0.1936;EUR_AF=0.6849;SAS_AF=0.5215;AA=g|||;VT=SNP
8	143505750	rs7843550	G	A	100	PASS	AC=2682;AF=0.535543;AN=5008;NS=2504;DP=17814;EAS_AF=0.4196;AMR_AF=0.5706;AFR_AF=0.4115;EUR_AF=0.6958;SAS_AF=0.6329;AA=g|||;VT=SNP
8	143505883	rs7386018	G	A	100	PASS	AC=2270;AF=0.453275;AN=5008;NS=2504;DP=13529;EAS_AF=0.3919;AMR_AF=0.5461;AFR_AF=0.2247;EUR_AF=0.6849;SAS_AF=0.5215;AA=g|||;VT=SNP
8	143506007	rs7386363	C	T	100	PASS	AC=2681;AF=0.535343;AN=5008;NS=2504;DP=17949;EAS_AF=0.4196;AMR_AF=0.5706;AFR_AF=0.41;EUR_AF=0.6968;SAS_AF=0.6329;AA=t|||;VT=SNP
8	143506579	rs7827885	G	C	100	PASS	AC=1241;AF=0.247804;AN=5008;NS=2504;DP=19836;EAS_AF=0.2867;AMR_AF=0.2378;AFR_AF=0.3805;EUR_AF=0.1431;SAS_AF=0.1431;AA=G|||;VT=SNP
8	143506610	rs114412397	G	C	100	PASS	AC=155;AF=0.0309505;AN=5008;NS=2504;DP=20051;EAS_AF=0.0625;AMR_AF=0.0173;AFR_AF=0.0166;EUR_AF=0.0199;SAS_AF=0.0389;AA=C|||;VT=SNP
8	143506625	rs7827904	A	G	100	PASS	AC=2864;AF=0.571885;AN=5008;NS=2504;DP=19547;EAS_AF=0.4821;AMR_AF=0.5937;AFR_AF=0.4463;EUR_AF=0.7147;SAS_AF=0.6718;AA=G|||;VT=SNP
8	143507161	rs6988705	G	C	100	PASS	AC=4158;AF=0.830272;AN=5008;NS=2504;DP=21966;EAS_AF=0.7966;AMR_AF=0.8329;AFR_AF=0.8381;EUR_AF=0.8648;SAS_AF=0.817;AA=C|||;VT=SNP
8	143507409	rs7388208	A	G	100	PASS	AC=2829;AF=0.564896;AN=5008;NS=2504;DP=25420;EAS_AF=0.4762;AMR_AF=0.5879;AFR_AF=0.4274;EUR_AF=0.7147;SAS_AF=0.6718;AA=G|||;VT=SNP
8	143507557	rs7001718	C	T	100	PASS	AC=2687;AF=0.536542;AN=5008;NS=2504;DP=28512;EAS_AF=0.4196;AMR_AF=0.5706;AFR_AF=0.4153;EUR_AF=0.6958;SAS_AF=0.6329;AA=C|||;VT=SNP
8	143507572	rs7012428	A	G	100	PASS	AC=4158;AF=0.830272;AN=5008;NS=2504;DP=28460;EAS_AF=0.7966;AMR_AF=0.8329;AFR_AF=0.8381;EUR_AF=0.8648;SAS_AF=0.817;AA=G|||;VT=SNP
8	143507728	rs12550370	G	A	100	PASS	AC=2680;AF=0.535144;AN=5008;NS=2504;DP=22234;EAS_AF=0.4206;AMR_AF=0.5706;AFR_AF=0.4107;EUR_AF=0.6958;SAS_AF=0.6309;AA=G|||;VT=SNP
8	143507774	rs12548119	A	G	100	PASS	AC=2861;AF=0.571286;AN=5008;NS=2504;DP=20169;EAS_AF=0.4831;AMR_AF=0.5937;AFR_AF=0.4448;EUR_AF=0.7147;SAS_AF=0.6697;AA=A|||;VT=SNP
8	143508147	rs13249306	A	G	100	PASS	AC=4159;AF=0.830471;AN=5008;NS=2504;DP=14327;EAS_AF=0.7966;AMR_AF=0.8329;AFR_AF=0.8404;EUR_AF=0.8648;SAS_AF=0.8149;AA=G|||;VT=SNP
8	143508410	rs11992044	C	G	100	PASS	AC=2678;AF=0.534744;AN=5008;NS=2504;DP=18840;EAS_AF=0.4196;AMR_AF=0.572;AFR_AF=0.41;EUR_AF=0.6948;SAS_AF=0.6309;AA=C|||;VT=SNP
8	143508424	rs11984674	G	A	100	PASS	AC=2679;AF=0.534944;AN=5008;NS=2504;DP=19688;EAS_AF=0.4206;AMR_AF=0.5706;AFR_AF=0.41;EUR_AF=0.6958;SAS_AF=0.6309;AA=G|||;VT=SNP
8	143508506	rs79095373	C	A	100	PASS	AC=154;AF=0.0307508;AN=5008;NS=2504;DP=19738;EAS_AF=0.0625;AMR_AF=0.0173;AFR_AF=0.0166;EUR_AF=0.0189;SAS_AF=0.0389;AA=C|||;VT=SNP
8	143508596	rs9720227	C	A	100	PASS	AC=2680;AF=0.535144;AN=5008;NS=2504;DP=19590;EAS_AF=0.4206;AMR_AF=0.5706;AFR_AF=0.4107;EUR_AF=0.6958;SAS_AF=0.6309;AA=A|||;VT=SNP
8	143509124	rs12541720	G	T	100	PASS	AC=2846;AF=0.568291;AN=5008;NS=2504;DP=17493;EAS_AF=0.4821;AMR_AF=0.5922;AFR_AF=0.4342;EUR_AF=0.7157;SAS_AF=0.6697;AA=G|||;VT=SNP
8	143509172	rs76926222	T	C	100	PASS	AC=555;AF=0.110823;AN=5008;NS=2504;DP=17201;EAS_AF=0.0804;AMR_AF=0.0418;AFR_AF=0.2027;EUR_AF=0.0298;SAS_AF=0.1503;AA=T|||;VT=SNP
8	143509671	rs4977102	A	T	100	PASS	AC=1295;AF=0.258586;AN=5008;NS=2504;DP=13281;EAS_AF=0.3135;AMR_AF=0.2392;AFR_AF=0.3933;EUR_AF=0.1501;SAS_AF=0.1452;AA=A|||;VT=SNP
8	143510058	rs35676897	C	A	100	PASS	AC=1240;AF=0.247604;AN=5008;NS=2504;DP=16193;EAS_AF=0.2847;AMR_AF=0.2378;AFR_AF=0.3812;EUR_AF=0.1431;SAS_AF=0.1431;AA=C|||;VT=SNP
8	143510134	rs7012372	G	A	100	PASS	AC=2229;AF=0.445088;AN=5008;NS=2504;DP=14562;EAS_AF=0.3938;AMR_AF=0.5461;AFR_AF=0.1929;EUR_AF=0.6859;SAS_AF=0.5194;AA=G|||;VT=SNP
8	143510333	rs13271875	C	A	100	PASS	AC=1240;AF=0.247604;AN=5008;NS=2504;DP=18709;EAS_AF=0.2847;AMR_AF=0.2378;AFR_AF=0.3812;EUR_AF=0.1431;SAS_AF=0.1431;AA=C|||;VT=SNP
8	143510487	rs13280670	T	C	100	PASS	AC=4161;AF=0.830871;AN=5008;NS=2504;DP=21020;EAS_AF=0.7966;AMR_AF=0.8329;AFR_AF=0.8396;EUR_AF=0.8658;SAS_AF=0.817;AA=t|||;VT=SNP
8	143510493	rs13272253	C	T	100	PASS	AC=4100;AF=0.81869;AN=5008;NS=2504;DP=20736;EAS_AF=0.7679;AMR_AF=0.83;AFR_AF=0.8238;EUR_AF=0.8588;SAS_AF=0.8149;AA=c|||;VT=SNP
8	143511235	rs60002603	C	T	100	PASS	AC=2857;AF=0.570487;AN=5008;NS=2504;DP=18935;EAS_AF=0.4831;AMR_AF=0.5922;AFR_AF=0.4402;EUR_AF=0.7157;SAS_AF=0.6718;AA=c|||;VT=SNP
8	143511793	rs56095629	T	A	100	PASS	AC=2858;AF=0.570687;AN=5008;NS=2504;DP=20072;EAS_AF=0.4831;AMR_AF=0.5922;AFR_AF=0.4402;EUR_AF=0.7167;SAS_AF=0.6718;AA=t|||;VT=SNP
8	143511806	rs9801760	T	C	100	PASS	AC=4155;AF=0.829673;AN=5008;NS=2504;DP=20193;EAS_AF=0.7976;AMR_AF=0.8329;AFR_AF=0.8366;EUR_AF=0.8638;SAS_AF=0.816;AA=N|||;VT=SNP
8	143512400	rs34719983	C	T	100	PASS	AC=1240;AF=0.247604;AN=5008;NS=2504;DP=18354;EAS_AF=0.2847;AMR_AF=0.2378;AFR_AF=0.3812;EUR_AF=0.1431;SAS_AF=0.1431;AA=c|||;VT=SNP
8	143512551	rs11785114	C	G	100	PASS	AC=2697;AF=0.538538;AN=5008;NS=2504;DP=17554;EAS_AF=0.4187;AMR_AF=0.5749;AFR_AF=0.4236;EUR_AF=0.6958;SAS_AF=0.6299;AA=g|||;VT=SNP
8	143513269	rs72689024	C	A	100	PASS	AC=2851;AF=0.569289;AN=5008;NS=2504;DP=16680;EAS_AF=0.4812;AMR_AF=0.5922;AFR_AF=0.4402;EUR_AF=0.7157;SAS_AF=0.6677;AA=c|||;VT=SNP
8	143514434	rs7827372	A	C	100	PASS	AC=3484;AF=0.695687;AN=5008;NS=2504;DP=20008;EAS_AF=0.7937;AMR_AF=0.7406;AFR_AF=0.4985;EUR_AF=0.7913;SAS_AF=0.7311;AA=C|||;VT=SNP
8	143514843	rs11776922	A	G	100	PASS	AC=2789;AF=0.556909;AN=5008;NS=2504;DP=19321;EAS_AF=0.4415;AMR_AF=0.6628;AFR_AF=0.4297;EUR_AF=0.7018;SAS_AF=0.6237;AA=G|||;VT=SNP
8	143514955	rs11787132	C	T	100	PASS	AC=3483;AF=0.695487;AN=5008;NS=2504;DP=17398;EAS_AF=0.7937;AMR_AF=0.7406;AFR_AF=0.4977;EUR_AF=0.7913;SAS_AF=0.7311;AA=T|||;VT=SNP
8	143514988	rs11780079	G	C	100	PASS	AC=2808;AF=0.560703;AN=5008;NS=2504;DP=16820;EAS_AF=0.4405;AMR_AF=0.6643;AFR_AF=0.4418;EUR_AF=0.7018;SAS_AF=0.6268;AA=G|||;VT=SNP
8	143515017	rs75573768	G	A	100	PASS	AC=153;AF=0.0305511;AN=5008;NS=2504;DP=16775;EAS_AF=0.0605;AMR_AF=0.0173;AFR_AF=0.0166;EUR_AF=0.0199;SAS_AF=0.0389;AA=G|||;VT=SNP
8	143515271	rs9801978	A	G	100	PASS	AC=2811;AF=0.561302;AN=5008;NS=2504;DP=15627;EAS_AF=0.4405;AMR_AF=0.6643;AFR_AF=0.444;EUR_AF=0.7018;SAS_AF=0.6268;AA=G|||;VT=SNP
8	143515772	rs9801713	G	A	100	PASS	AC=2413;AF=0.481829;AN=5008;NS=2504;DP=19630;EAS_AF=0.4117;AMR_AF=0.6383;AFR_AF=0.27;EUR_AF=0.6909;SAS_AF=0.5143;AA=g|||;VT=SNP
8	143515792	rs72614034	A	T	100	PASS	AC=456;AF=0.0910543;AN=5008;NS=2504;DP=19770;EAS_AF=0.2629;AMR_AF=0.0548;AFR_AF=0.0227;EUR_AF=0.0636;SAS_AF=0.0603;AA=a|||;VT=SNP
8	143515968	rs9802040	T	G	100	PASS	AC=2417;AF=0.482628;AN=5008;NS=2504;DP=20309;EAS_AF=0.4127;AMR_AF=0.6383;AFR_AF=0.27;EUR_AF=0.6918;SAS_AF=0.5164;AA=t|||;VT=SNP
8	143516063	rs9801746	C	T	100	PASS	AC=2311;AF=0.461462;AN=5008;NS=2504;DP=26265;EAS_AF=0.4127;AMR_AF=0.6326;AFR_AF=0.1936;EUR_AF=0.6909;SAS_AF=0.5164;AA=c|||;VT=SNP
8	143516411	rs12544557	A	G	100	PASS	AC=2232;AF=0.445687;AN=5008;NS=2504;DP=35891;EAS_AF=0.4137;AMR_AF=0.6311;AFR_AF=0.1339;EUR_AF=0.6909;SAS_AF=0.5164;AA=a|||;VT=SNP
8	143516426	rs12546755	G	T	100	PASS	AC=3487;AF=0.696286;AN=5008;NS=2504;DP=35302;EAS_AF=0.7956;AMR_AF=0.7406;AFR_AF=0.4985;EUR_AF=0.7913;SAS_AF=0.7321;AA=g|||;VT=SNP
8	143516468	rs12544559	A	C	100	PASS	AC=2419;AF=0.483027;AN=5008;NS=2504;DP=33594;EAS_AF=0.4147;AMR_AF=0.6383;AFR_AF=0.27;EUR_AF=0.6918;SAS_AF=0.5164;AA=N|||;VT=SNP
8	143516518	rs12545075	T	C	100	PASS	AC=2418;AF=0.482827;AN=5008;NS=2504;DP=35979;EAS_AF=0.4137;AMR_AF=0.6383;AFR_AF=0.27;EUR_AF=0.6918;SAS_AF=0.5164;AA=N|||;VT=SNP
8	143516535	rs12541892	C	T	100	PASS	AC=2418;AF=0.482827;AN=5008;NS=2504;DP=36681;EAS_AF=0.4137;AMR_AF=0.6383;AFR_AF=0.27;EUR_AF=0.6918;SAS_AF=0.5164;AA=N|||;VT=SNP
8	143516706	rs185941894	A	G	100	PASS	AC=166;AF=0.033147;AN=5008;NS=2504;DP=35809;EAS_AF=0.0605;AMR_AF=0.0187;AFR_AF=0.0234;EUR_AF=0.0209;SAS_AF=0.0409;AA=N|||;VT=SNP
8	143516742	rs190660475	A	T	100	PASS	AC=159;AF=0.0317492;AN=5008;NS=2504;DP=35679;EAS_AF=0.0605;AMR_AF=0.0187;AFR_AF=0.0204;EUR_AF=0.0199;SAS_AF=0.0389;AA=N|||;VT=SNP
8	143516796	rs11167142	A	G	100	PASS	AC=2398;AF=0.478834;AN=5008;NS=2504;DP=33192;EAS_AF=0.4127;AMR_AF=0.6383;AFR_AF=0.2557;EUR_AF=0.6918;SAS_AF=0.5164;AA=a|||;VT=SNP
8	143516838	rs11167144	G	A	100	PASS	AC=3485;AF=0.695887;AN=5008;NS=2504;DP=32172;EAS_AF=0.7946;AMR_AF=0.7406;AFR_AF=0.4985;EUR_AF=0.7913;SAS_AF=0.7311;AA=a|||;VT=SNP
8	143517489	rs72689033	G	A	100	PASS	AC=212;AF=0.0423323;AN=5008;NS=2504;DP=17002;EAS_AF=0.002;AMR_AF=0.0634;AFR_AF=0.0098;EUR_AF=0.1044;SAS_AF=0.0491;AA=g|||;VT=SNP
8	143518289	rs4977020	C	T	100	PASS	AC=2389;AF=0.477037;AN=5008;NS=2504;DP=18210;EAS_AF=0.4137;AMR_AF=0.634;AFR_AF=0.2579;EUR_AF=0.6889;SAS_AF=0.5092;AA=C|||;VT=SNP
8	143518843	rs11167145	T	C	100	PASS	AC=3456;AF=0.690096;AN=5008;NS=2504;DP=20660;EAS_AF=0.7917;AMR_AF=0.7363;AFR_AF=0.4788;EUR_AF=0.7913;SAS_AF=0.7342;AA=C|||;VT=SNP
8	143518900	rs12544597	G	A	100	PASS	AC=2223;AF=0.44389;AN=5008;NS=2504;DP=21033;EAS_AF=0.4127;AMR_AF=0.6254;AFR_AF=0.1309;EUR_AF=0.6869;SAS_AF=0.5204;AA=G|||;VT=SNP
8	143520535	rs72614035	C	G	100	PASS	AC=958;AF=0.191294;AN=5008;NS=2504;DP=22542;EAS_AF=0.3631;AMR_AF=0.0937;AFR_AF=0.2542;EUR_AF=0.0924;SAS_AF=0.1002;AA=C|||;VT=SNP
8	143521429	rs28557459	T	G	100	PASS	AC=1052;AF=0.210064;AN=5008;NS=2504;DP=17081;EAS_AF=0.1052;AMR_AF=0.1239;AFR_AF=0.4705;EUR_AF=0.1143;SAS_AF=0.1258;AA=T|||;VT=SNP
8	143521965	rs34687593	G	A	100	PASS	AC=875;AF=0.17472;AN=5008;NS=2504;DP=16046;EAS_AF=0.1071;AMR_AF=0.1196;AFR_AF=0.3411;EUR_AF=0.1093;SAS_AF=0.1258;AA=G|||;VT=SNP
8	143521973	rs79462825	C	T	100	PASS	AC=282;AF=0.0563099;AN=5008;NS=2504;DP=15927;EAS_AF=0.1062;AMR_AF=0.0331;AFR_AF=0.0635;EUR_AF=0.0298;SAS_AF=0.0389;AA=C|||;VT=SNP
8	143522334	rs35543644	A	T	100	PASS	AC=1482;AF=0.295927;AN=5008;NS=2504;DP=16878;EAS_AF=0.3433;AMR_AF=0.1816;AFR_AF=0.4168;EUR_AF=0.168;SAS_AF=0.2965;AA=T|||;VT=SNP
8	143522536	rs11779434	A	G	100	PASS	AC=4051;AF=0.808906;AN=5008;NS=2504;DP=19326;EAS_AF=0.6964;AMR_AF=0.7651;AFR_AF=0.795;EUR_AF=0.9165;SAS_AF=0.864;AA=G|||;VT=SNP
8	143524185	rs77823953	C	T	100	PASS	AC=243;AF=0.0485224;AN=5008;NS=2504;DP=16707;EAS_AF=0.1022;AMR_AF=0.0216;AFR_AF=0.0446;EUR_AF=0.0258;SAS_AF=0.0409;AA=C|||;VT=SNP
8	143524318	rs9693074	T	C	100	PASS	AC=4191;AF=0.836861;AN=5008;NS=2504;DP=15109;EAS_AF=0.6974;AMR_AF=0.7579;AFR_AF=0.9796;EUR_AF=0.8708;SAS_AF=0.8088;AA=C|||;VT=SNP
8	143524627	rs79582555	G	C	100	PASS	AC=150;AF=0.0299521;AN=5008;NS=2504;DP=15287;EAS_AF=0.0585;AMR_AF=0.0173;AFR_AF=0.0174;EUR_AF=0.0189;SAS_AF=0.0378;AA=G|||;VT=SNP
8	143525037	rs75911741	A	G	100	PASS	AC=284;AF=0.0567093;AN=5008;NS=2504;DP=17230;EAS_AF=0.1032;AMR_AF=0.0317;AFR_AF=0.0643;EUR_AF=0.0328;SAS_AF=0.0409;AA=G|||;VT=SNP
8	143525043	rs77599483	G	A	100	PASS	AC=284;AF=0.0567093;AN=5008;NS=2504;DP=17434;EAS_AF=0.1032;AMR_AF=0.0317;AFR_AF=0.0643;EUR_AF=0.0328;SAS_AF=0.0409;AA=G|||;VT=SNP
8	143525267	rs75092588	C	G	100	PASS	AC=283;AF=0.0565096;AN=5008;NS=2504;DP=17018;EAS_AF=0.1032;AMR_AF=0.0317;AFR_AF=0.0643;EUR_AF=0.0318;SAS_AF=0.0409;AA=C|||;VT=SNP
8	143525274	rs76971066	C	A	100	PASS	AC=283;AF=0.0565096;AN=5008;NS=2504;DP=17025;EAS_AF=0.1032;AMR_AF=0.0317;AFR_AF=0.0643;EUR_AF=0.0318;SAS_AF=0.0409;AA=C|||;VT=SNP
8	143525378	rs79881034	C	A	100	PASS	AC=283;AF=0.0565096;AN=5008;NS=2504;DP=17774;EAS_AF=0.1032;AMR_AF=0.0317;AFR_AF=0.0643;EUR_AF=0.0318;SAS_AF=0.0409;AA=A|||;VT=SNP
8	143525501	rs74952329	T	C	100	PASS	AC=1040;AF=0.207668;AN=5008;NS=2504;DP=20033;EAS_AF=0.3442;AMR_AF=0.1138;AFR_AF=0.2179;EUR_AF=0.0964;SAS_AF=0.2342;AA=C|||;VT=SNP
8	143525822	rs10092920	A	G	100	PASS	AC=4136;AF=0.825879;AN=5008;NS=2504;DP=19123;EAS_AF=0.6974;AMR_AF=0.7594;AFR_AF=0.9365;EUR_AF=0.8718;SAS_AF=0.8088;AA=G|||;VT=SNP
8	143527015	rs72499114	C	T	100	PASS	AC=364;AF=0.0726837;AN=5008;NS=2504;DP=23774;EAS_AF=0.1964;AMR_AF=0.0562;AFR_AF=0.0151;EUR_AF=0.0537;SAS_AF=0.0542;AA=c|||;VT=SNP
8	143527647	rs191049799	C	T	100	PASS	AC=151;AF=0.0301518;AN=5008;NS=2504;DP=32144;EAS_AF=0.0585;AMR_AF=0.0173;AFR_AF=0.0182;EUR_AF=0.0189;SAS_AF=0.0378;AA=C|||;VT=SNP
8	143528714	rs114216723	G	A	100	PASS	AC=278;AF=0.0555112;AN=5008;NS=2504;DP=12210;EAS_AF=0.1022;AMR_AF=0.0331;AFR_AF=0.0696;EUR_AF=0.0328;SAS_AF=0.0276;AA=G|||;VT=SNP
8	143532467	rs78317875	G	A	100	PASS	AC=135;AF=0.0269569;AN=5008;NS=2504;DP=11510;EAS_AF=0.0575;AMR_AF=0.0173;AFR_AF=0.0174;EUR_AF=0.0189;SAS_AF=0.0235;AA=G|||;VT=SNP
8	143532745	rs10102579	T	C	100	PASS	AC=1446;AF=0.288738;AN=5008;NS=2504;DP=13724;EAS_AF=0.3194;AMR_AF=0.1657;AFR_AF=0.4357;EUR_AF=0.1392;SAS_AF=0.2996;AA=C|||;VT=SNP
8	143533052	rs9324592	G	A	100	PASS	AC=1278;AF=0.255192;AN=5008;NS=2504;DP=13865;EAS_AF=0.3046;AMR_AF=0.1599;AFR_AF=0.3328;EUR_AF=0.1362;SAS_AF=0.2894;AA=G|||;VT=SNP
8	143533739	rs13256888	A	G	100	PASS	AC=2799;AF=0.558906;AN=5008;NS=2504;DP=12231;EAS_AF=0.624;AMR_AF=0.4395;AFR_AF=0.8321;EUR_AF=0.2853;SAS_AF=0.4888;AA=g|||;VT=SNP
8	143534115	rs117692597	G	T	100	PASS	AC=339;AF=0.0676917;AN=5008;NS=2504;DP=6117;EAS_AF=0.1786;AMR_AF=0.0533;AFR_AF=0.0151;EUR_AF=0.0497;SAS_AF=0.0532;AA=g|||;VT=SNP
8	143534117	rs13263946	C	T	100	PASS	AC=2772;AF=0.553514;AN=5008;NS=2504;DP=6035;EAS_AF=0.622;AMR_AF=0.438;AFR_AF=0.8101;EUR_AF=0.2962;SAS_AF=0.4826;AA=c|||;VT=SNP
8	143534777	rs7460106	T	C	100	PASS	AC=2276;AF=0.454473;AN=5008;NS=2504;DP=10961;EAS_AF=0.623;AMR_AF=0.3804;AFR_AF=0.5499;EUR_AF=0.2495;SAS_AF=0.4151;AA=c|||;VT=SNP
8	143535189	rs12682623	T	C	100	PASS	AC=1187;AF=0.237021;AN=5008;NS=2504;DP=15451;EAS_AF=0.3294;AMR_AF=0.1239;AFR_AF=0.3192;EUR_AF=0.1083;SAS_AF=0.2434;AA=c|||;VT=SNP
8	143535471	rs114780223	C	T	100	PASS	AC=237;AF=0.0473243;AN=5008;NS=2504;DP=15753;EAS_AF=0.1012;AMR_AF=0.0216;AFR_AF=0.0439;EUR_AF=0.0258;SAS_AF=0.0368;AA=c|||;VT=SNP
8	143535745	rs75115813	T	C	100	PASS	AC=292;AF=0.0583067;AN=5008;NS=2504;DP=19133;EAS_AF=0.0724;AMR_AF=0.0331;AFR_AF=0.1104;EUR_AF=0.0199;SAS_AF=0.0307;AA=t|||;VT=SNP
8	143536910	rs112057862	A	G	100	PASS	AC=811;AF=0.161941;AN=5008;NS=2504;DP=16906;EAS_AF=0.1905;AMR_AF=0.2089;AFR_AF=0.062;EUR_AF=0.165;SAS_AF=0.2311;AA=G|||;VT=SNP
8	143537127	rs75769785	G	A	100	PASS	AC=541;AF=0.108027;AN=5008;NS=2504;DP=17375;EAS_AF=0.1687;AMR_AF=0.1945;AFR_AF=0.0174;EUR_AF=0.1481;SAS_AF=0.0654;AA=G|||;VT=SNP
8	143537424	rs79657115	A	G	100	PASS	AC=835;AF=0.166733;AN=5008;NS=2504;DP=17391;EAS_AF=0.2173;AMR_AF=0.2104;AFR_AF=0.0666;EUR_AF=0.167;SAS_AF=0.2188;AA=A|||;VT=SNP
8	143537973	rs13276689	G	C	100	PASS	AC=2997;AF=0.598442;AN=5008;NS=2504;DP=21528;EAS_AF=0.5466;AMR_AF=0.5605;AFR_AF=0.8563;EUR_AF=0.3907;SAS_AF=0.544;AA=C|||;VT=SNP
8	143537998	rs112278863	A	G	100	PASS	AC=838;AF=0.167332;AN=5008;NS=2504;DP=21514;EAS_AF=0.2173;AMR_AF=0.2104;AFR_AF=0.0673;EUR_AF=0.167;SAS_AF=0.2209;AA=G|||;VT=SNP
8	143538110	rs13251081	C	T	100	PASS	AC=1870;AF=0.373403;AN=5008;NS=2504;DP=18573;EAS_AF=0.2411;AMR_AF=0.3357;AFR_AF=0.6679;EUR_AF=0.2117;SAS_AF=0.3047;AA=C|||;VT=SNP
8	143538587	rs76320865	A	G	100	PASS	AC=835;AF=0.166733;AN=5008;NS=2504;DP=18313;EAS_AF=0.2173;AMR_AF=0.2104;AFR_AF=0.0673;EUR_AF=0.168;SAS_AF=0.2168;AA=G|||;VT=SNP
8	143539015	rs76397684	C	A	100	PASS	AC=580;AF=0.115815;AN=5008;NS=2504;DP=15895;EAS_AF=0.1994;AMR_AF=0.1945;AFR_AF=0.0204;EUR_AF=0.1481;SAS_AF=0.0695;AA=c|||;VT=SNP
8	143540337	rs12679921	C	T	100	PASS	AC=621;AF=0.124002;AN=5008;NS=2504;DP=16823;EAS_AF=0.1994;AMR_AF=0.2003;AFR_AF=0.0446;EUR_AF=0.1531;SAS_AF=0.0695;AA=C|||;VT=SNP
8	143541041	rs3934731	A	G	100	PASS	AC=679;AF=0.135583;AN=5008;NS=2504;DP=24911;EAS_AF=0.245;AMR_AF=0.1873;AFR_AF=0.0076;EUR_AF=0.1451;SAS_AF=0.1493;AA=A|||;VT=SNP
8	143544308	rs55887230	C	T	100	PASS	AC=833;AF=0.166334;AN=5008;NS=2504;DP=18009;EAS_AF=0.2093;AMR_AF=0.2622;AFR_AF=0.0855;EUR_AF=0.1262;SAS_AF=0.2045;AA=c|||;VT=SNP
8	143548500	rs62511453	T	C	100	PASS	AC=1912;AF=0.381789;AN=5008;NS=2504;DP=18083;EAS_AF=0.504;AMR_AF=0.3674;AFR_AF=0.0499;EUR_AF=0.6243;SAS_AF=0.4652;AA=T|||;VT=SNP
8	143549246	rs73714303	C	T	100	PASS	AC=381;AF=0.0760783;AN=5008;NS=2504;DP=23468;EAS_AF=0.0665;AMR_AF=0.0692;AFR_AF=0.174;EUR_AF=0.0129;SAS_AF=0.0235;AA=C|||;VT=SNP
8	143549584	rs6583633	T	C	100	PASS	AC=1176;AF=0.234824;AN=5008;NS=2504;DP=23289;EAS_AF=0.2778;AMR_AF=0.2911;AFR_AF=0.2874;EUR_AF=0.1769;SAS_AF=0.1391;AA=T|||;VT=SNP
8	143549588	rs6583634	C	T	100	PASS	AC=1192;AF=0.238019;AN=5008;NS=2504;DP=23238;EAS_AF=0.2778;AMR_AF=0.2925;AFR_AF=0.2995;EUR_AF=0.1759;SAS_AF=0.1391;AA=C|||;VT=SNP
8	143549725	rs79517895	G	T	100	PASS	AC=771;AF=0.153954;AN=5008;NS=2504;DP=20227;EAS_AF=0.2034;AMR_AF=0.2622;AFR_AF=0.0356;EUR_AF=0.1282;SAS_AF=0.2127;AA=G|||;VT=SNP
8	143550566	rs76317788	G	A	100	PASS	AC=637;AF=0.127196;AN=5008;NS=2504;DP=34545;EAS_AF=0.2113;AMR_AF=0.2032;AFR_AF=0.0076;EUR_AF=0.161;SAS_AF=0.1135;AA=G|||;VT=SNP
8	143550829	rs111161537	C	T	100	PASS	AC=676;AF=0.134984;AN=5008;NS=2504;DP=32389;EAS_AF=0.2113;AMR_AF=0.2161;AFR_AF=0.0287;EUR_AF=0.163;SAS_AF=0.1135;AA=C|||;VT=SNP
8	143551013	rs62511454	A	G	100	PASS	AC=259;AF=0.0517173;AN=5008;NS=2504;DP=33933;EAS_AF=0.002;AMR_AF=0.0764;AFR_AF=0.0106;EUR_AF=0.1282;SAS_AF=0.0624;AA=a|||;VT=SNP
8	143551121	rs74590544	A	T	100	PASS	AC=674;AF=0.134585;AN=5008;NS=2504;DP=27391;EAS_AF=0.2113;AMR_AF=0.2161;AFR_AF=0.028;EUR_AF=0.162;SAS_AF=0.1135;AA=A|||;VT=SNP
8	143552223	rs12548460	G	C	100	PASS	AC=1169;AF=0.233427;AN=5008;NS=2504;DP=16782;EAS_AF=0.2798;AMR_AF=0.2896;AFR_AF=0.2837;EUR_AF=0.1759;SAS_AF=0.137;AA=C|||;VT=SNP
8	143553828	rs75135129	T	C	100	PASS	AC=741;AF=0.147963;AN=5008;NS=2504;DP=16367;EAS_AF=0.2143;AMR_AF=0.2219;AFR_AF=0.0734;EUR_AF=0.163;SAS_AF=0.1125;AA=C|||;VT=SNP
8	143553868	rs7822554	T	C	100	PASS	AC=3386;AF=0.676118;AN=5008;NS=2504;DP=17348;EAS_AF=0.7817;AMR_AF=0.6902;AFR_AF=0.5356;EUR_AF=0.8111;SAS_AF=0.6084;AA=C|||;VT=SNP
8	143554368	rs7815622	C	T	100	PASS	AC=664;AF=0.132588;AN=5008;NS=2504;DP=17156;EAS_AF=0.0159;AMR_AF=0.0389;AFR_AF=0.3071;EUR_AF=0.0527;SAS_AF=0.1656;AA=C|||;VT=SNP
8	143555316	rs56294514	G	A	100	PASS	AC=1195;AF=0.238618;AN=5008;NS=2504;DP=16047;EAS_AF=0.2817;AMR_AF=0.2896;AFR_AF=0.3003;EUR_AF=0.1769;SAS_AF=0.138;AA=A|||;VT=SNP
8	143555353	rs55731933	C	T	100	PASS	AC=1169;AF=0.233427;AN=5008;NS=2504;DP=17382;EAS_AF=0.2927;AMR_AF=0.2752;AFR_AF=0.2935;EUR_AF=0.166;SAS_AF=0.1309;AA=c|||;VT=SNP
8	143556156	rs75381768	G	T	100	PASS	AC=735;AF=0.146765;AN=5008;NS=2504;DP=14851;EAS_AF=0.252;AMR_AF=0.2133;AFR_AF=0.0424;EUR_AF=0.162;SAS_AF=0.1166;AA=G|||;VT=SNP
8	143556790	rs55875009	G	A	100	PASS	AC=1157;AF=0.23103;AN=5008;NS=2504;DP=9578;EAS_AF=0.3006;AMR_AF=0.2911;AFR_AF=0.2693;EUR_AF=0.173;SAS_AF=0.1247;AA=g|||;VT=SNP
8	143559166	rs10481393	T	C	100	PASS	AC=4277;AF=0.854034;AN=5008;NS=2504;DP=18031;EAS_AF=0.7698;AMR_AF=0.7824;AFR_AF=0.9561;EUR_AF=0.833;SAS_AF=0.8753;AA=C|||;VT=SNP
8	143559431	rs10481394	T	C	100	PASS	AC=3796;AF=0.757987;AN=5008;NS=2504;DP=16028;EAS_AF=0.7044;AMR_AF=0.6945;AFR_AF=0.7073;EUR_AF=0.8161;SAS_AF=0.8671;AA=C|||;VT=SNP
8	143559757	rs111988863	T	C	100	PASS	AC=57;AF=0.0113818;AN=5008;NS=2504;DP=11463;EAS_AF=0.0298;AMR_AF=0.0086;AFR_AF=0;EUR_AF=0.0189;SAS_AF=0.002;AA=T|||;VT=SNP
8	143560068	rs7386405	T	C	100	PASS	AC=4217;AF=0.842053;AN=5008;NS=2504;DP=12282;EAS_AF=0.7619;AMR_AF=0.7723;AFR_AF=0.9228;EUR_AF=0.833;SAS_AF=0.8742;AA=C|||;VT=SNP
8	143560504	rs13279697	A	G	100	PASS	AC=3790;AF=0.756789;AN=5008;NS=2504;DP=18191;EAS_AF=0.7024;AMR_AF=0.696;AFR_AF=0.7042;EUR_AF=0.8151;SAS_AF=0.8671;AA=a|||;VT=SNP
8	143560555	rs13252518	T	C	100	PASS	AC=3793;AF=0.757388;AN=5008;NS=2504;DP=17942;EAS_AF=0.7054;AMR_AF=0.696;AFR_AF=0.7042;EUR_AF=0.8151;SAS_AF=0.8671;AA=c|||;VT=SNP
8	143560895	rs12682337	G	A	100	PASS	AC=3793;AF=0.757388;AN=5008;NS=2504;DP=14655;EAS_AF=0.7054;AMR_AF=0.696;AFR_AF=0.7042;EUR_AF=0.8151;SAS_AF=0.8671;AA=g|||;VT=SNP
8	143560898	rs12680973	T	C	100	PASS	AC=4227;AF=0.84405;AN=5008;NS=2504;DP=14774;EAS_AF=0.7649;AMR_AF=0.7723;AFR_AF=0.9297;EUR_AF=0.832;SAS_AF=0.8732;AA=c|||;VT=SNP
8	143561206	rs4509377	G	A	100	PASS	AC=3722;AF=0.743211;AN=5008;NS=2504;DP=15543;EAS_AF=0.7054;AMR_AF=0.6916;AFR_AF=0.6536;EUR_AF=0.8151;SAS_AF=0.8661;AA=g|||;VT=SNP
8	143561799	rs7006165	T	C	100	PASS	AC=4134;AF=0.825479;AN=5008;NS=2504;DP=16897;EAS_AF=0.7808;AMR_AF=0.7723;AFR_AF=0.8548;EUR_AF=0.832;SAS_AF=0.863;AA=C|||;VT=SNP
8	143562095	rs6583635	C	G	100	PASS	AC=3724;AF=0.74361;AN=5008;NS=2504;DP=16359;EAS_AF=0.7262;AMR_AF=0.755;AFR_AF=0.6051;EUR_AF=0.8241;SAS_AF=0.8579;AA=C|||;VT=SNP
8	143563087	rs11782438	C	G	100	PASS	AC=2604;AF=0.519968;AN=5008;NS=2504;DP=19586;EAS_AF=0.5149;AMR_AF=0.4683;AFR_AF=0.4365;EUR_AF=0.6223;SAS_AF=0.5695;AA=G|||;VT=SNP;EX_TARGET
8	143563161	rs11776057	G	A	100	PASS	AC=2340;AF=0.467252;AN=5008;NS=2504;DP=21338;EAS_AF=0.5198;AMR_AF=0.4236;AFR_AF=0.292;EUR_AF=0.5835;SAS_AF=0.5613;AA=G|||;VT=SNP
8	143563536	rs34794913	C	T	100	PASS	AC=2422;AF=0.483626;AN=5008;NS=2504;DP=24661;EAS_AF=0.5169;AMR_AF=0.4553;AFR_AF=0.3109;EUR_AF=0.6153;SAS_AF=0.5675;AA=C|||;VT=SNP
8	143564587	rs35459526	G	A	100	PASS	AC=4203;AF=0.839257;AN=5008;NS=2504;DP=22862;EAS_AF=0.7897;AMR_AF=0.7896;AFR_AF=0.9455;EUR_AF=0.8042;SAS_AF=0.818;AA=N|||;VT=SNP
8	143564955	rs62513266	T	G	100	PASS	AC=1682;AF=0.335863;AN=5008;NS=2504;DP=23400;EAS_AF=0.2599;AMR_AF=0.3084;AFR_AF=0.5923;EUR_AF=0.1779;SAS_AF=0.2495;AA=G|||;VT=SNP
8	143565607	rs10875483	A	G	100	PASS	AC=4273;AF=0.853235;AN=5008;NS=2504;DP=20545;EAS_AF=0.7808;AMR_AF=0.7882;AFR_AF=0.9894;EUR_AF=0.8042;SAS_AF=0.8405;AA=G|||;VT=SNP
8	143566504	rs4074759	G	A	100	PASS	AC=1439;AF=0.28734;AN=5008;NS=2504;DP=17359;EAS_AF=0.2579;AMR_AF=0.2911;AFR_AF=0.4259;EUR_AF=0.171;SAS_AF=0.2474;AA=G|||;VT=SNP
8	143566729	rs4074758	T	G	100	PASS	AC=1619;AF=0.323283;AN=5008;NS=2504;DP=19684;EAS_AF=0.2589;AMR_AF=0.2983;AFR_AF=0.5575;EUR_AF=0.171;SAS_AF=0.2474;AA=T|||;VT=SNP
8	143567370	rs7386480	C	A	100	PASS	AC=1723;AF=0.34405;AN=5008;NS=2504;DP=18694;EAS_AF=0.2579;AMR_AF=0.3156;AFR_AF=0.6233;EUR_AF=0.1769;SAS_AF=0.2474;AA=A|||;VT=SNP
8	143567926	rs6583636	C	T	100	PASS	AC=1686;AF=0.336661;AN=5008;NS=2504;DP=19767;EAS_AF=0.2579;AMR_AF=0.3026;AFR_AF=0.6059;EUR_AF=0.172;SAS_AF=0.2474;AA=T|||;VT=SNP
8	143567954	rs6583637	T	C	100	PASS	AC=1845;AF=0.368411;AN=5008;NS=2504;DP=20510;EAS_AF=0.2639;AMR_AF=0.3228;AFR_AF=0.7012;EUR_AF=0.1829;SAS_AF=0.2495;AA=C|||;VT=SNP
8	143568097	rs61595396	A	G	100	PASS	AC=470;AF=0.0938498;AN=5008;NS=2504;DP=20341;EAS_AF=0.1677;AMR_AF=0.1571;AFR_AF=0.0053;EUR_AF=0.1014;SAS_AF=0.0849;AA=A|||;VT=SNP
8	143568118	rs6583638	G	A	100	PASS	AC=1544;AF=0.308307;AN=5008;NS=2504;DP=19569;EAS_AF=0.2579;AMR_AF=0.2968;AFR_AF=0.5023;EUR_AF=0.171;SAS_AF=0.2474;AA=G|||;VT=SNP
8	143568137	rs7386569	C	T	100	PASS	AC=1716;AF=0.342652;AN=5008;NS=2504;DP=19192;EAS_AF=0.2579;AMR_AF=0.3112;AFR_AF=0.6203;EUR_AF=0.1769;SAS_AF=0.2474;AA=T|||;VT=SNP
8	143568696	rs7386916	C	T	100	PASS	AC=1720;AF=0.34345;AN=5008;NS=2504;DP=15281;EAS_AF=0.2629;AMR_AF=0.3141;AFR_AF=0.621;EUR_AF=0.1819;SAS_AF=0.2382;AA=T|||;VT=SNP
8	143568769	rs6583639	T	C	100	PASS	AC=4253;AF=0.849241;AN=5008;NS=2504;DP=16338;EAS_AF=0.7827;AMR_AF=0.7867;AFR_AF=0.9902;EUR_AF=0.8042;SAS_AF=0.818;AA=C|||;VT=SNP
8	143569216	rs7462966	A	G	100	PASS	AC=2712;AF=0.541534;AN=5008;NS=2504;DP=20148;EAS_AF=0.5248;AMR_AF=0.4885;AFR_AF=0.4841;EUR_AF=0.6332;SAS_AF=0.5798;AA=G|||;VT=SNP
8	143569940	rs13255287	T	C	100	PASS	AC=1682;AF=0.335863;AN=5008;NS=2504;DP=17718;EAS_AF=0.2619;AMR_AF=0.3026;AFR_AF=0.6059;EUR_AF=0.1769;SAS_AF=0.2342;AA=C|||;VT=SNP
8	143570154	rs6984396	G	A	100	PASS	AC=4242;AF=0.847045;AN=5008;NS=2504;DP=16533;EAS_AF=0.7768;AMR_AF=0.7882;AFR_AF=0.9902;EUR_AF=0.8042;SAS_AF=0.8119;AA=A|||;VT=SNP
8	143570281	rs73714305	G	A	100	PASS	AC=2431;AF=0.485423;AN=5008;NS=2504;DP=13834;EAS_AF=0.5218;AMR_AF=0.464;AFR_AF=0.2844;EUR_AF=0.6183;SAS_AF=0.5982;AA=A|||;VT=SNP
8	143570921	rs7825551	A	G	100	PASS	AC=4249;AF=0.848442;AN=5008;NS=2504;DP=17761;EAS_AF=0.7827;AMR_AF=0.7867;AFR_AF=0.9902;EUR_AF=0.8032;SAS_AF=0.8149;AA=G|||;VT=SNP
8	143571188	rs7826002	A	G	100	PASS	AC=2731;AF=0.545327;AN=5008;NS=2504;DP=17317;EAS_AF=0.5218;AMR_AF=0.487;AFR_AF=0.4856;EUR_AF=0.6302;SAS_AF=0.6043;AA=G|||;VT=SNP
8	143571844	rs28661915	G	A	100	PASS	AC=1196;AF=0.238818;AN=5008;NS=2504;DP=17986;EAS_AF=0.256;AMR_AF=0.2824;AFR_AF=0.2753;EUR_AF=0.173;SAS_AF=0.2086;AA=G|||;VT=SNP
8	143572950	rs58146480	A	G	100	PASS	AC=2571;AF=0.513379;AN=5008;NS=2504;DP=15474;EAS_AF=0.5198;AMR_AF=0.4784;AFR_AF=0.3759;EUR_AF=0.6223;SAS_AF=0.6053;AA=a|||;VT=SNP
8	143573119	rs58977072	C	T	100	PASS	AC=2503;AF=0.4998;AN=5008;NS=2504;DP=17310;EAS_AF=0.5198;AMR_AF=0.4697;AFR_AF=0.3328;EUR_AF=0.6193;SAS_AF=0.6033;AA=t|||;VT=SNP
8	143573154	rs59317811	G	A	100	PASS	AC=2639;AF=0.526957;AN=5008;NS=2504;DP=17658;EAS_AF=0.5188;AMR_AF=0.4841;AFR_AF=0.4266;EUR_AF=0.6243;SAS_AF=0.6012;AA=a|||;VT=SNP
8	143573558	rs7843913	T	C	100	PASS	AC=4041;AF=0.806909;AN=5008;NS=2504;DP=16262;EAS_AF=0.7867;AMR_AF=0.7738;AFR_AF=0.8381;EUR_AF=0.8022;SAS_AF=0.8139;AA=c|||;VT=SNP
8	143574643	rs58657664	T	G	100	PASS	AC=681;AF=0.135982;AN=5008;NS=2504;DP=16392;EAS_AF=0.006;AMR_AF=0.0562;AFR_AF=0.4191;EUR_AF=0.0557;SAS_AF=0.0266;AA=T|||;VT=SNP
8	143580289	rs7386201	G	A	100	PASS	AC=3084;AF=0.615815;AN=5008;NS=2504;DP=13373;EAS_AF=0.7728;AMR_AF=0.7046;AFR_AF=0.2179;EUR_AF=0.7624;SAS_AF=0.7781;AA=g|||;VT=SNP
8	143580886	rs11167147	C	T	100	PASS	AC=3048;AF=0.608626;AN=5008;NS=2504;DP=13157;EAS_AF=0.7778;AMR_AF=0.6974;AFR_AF=0.2179;EUR_AF=0.7386;SAS_AF=0.7658;AA=c|||;VT=SNP
8	143585398	rs7386358	G	A	100	PASS	AC=3692;AF=0.73722;AN=5008;NS=2504;DP=19369;EAS_AF=0.7837;AMR_AF=0.7406;AFR_AF=0.6203;EUR_AF=0.7724;SAS_AF=0.8088;AA=g|||;VT=SNP
8	143586095	rs34071546	G	T	100	PASS	AC=727;AF=0.145168;AN=5008;NS=2504;DP=14412;EAS_AF=0.006;AMR_AF=0.0519;AFR_AF=0.4735;EUR_AF=0.0378;SAS_AF=0.0215;AA=t|||;VT=SNP
8	143587121	rs12546526	T	C	100	PASS	AC=4406;AF=0.879792;AN=5008;NS=2504;DP=14021;EAS_AF=0.8046;AMR_AF=0.8343;AFR_AF=0.9932;EUR_AF=0.8767;SAS_AF=0.8395;AA=C|||;VT=SNP
8	143590438	rs13278404	C	G	100	PASS	AC=4400;AF=0.878594;AN=5008;NS=2504;DP=17392;EAS_AF=0.8026;AMR_AF=0.8285;AFR_AF=0.9932;EUR_AF=0.8738;SAS_AF=0.8425;AA=G|||;VT=SNP
8	143590470	rs62513296	A	T	100	PASS	AC=3429;AF=0.684704;AN=5008;NS=2504;DP=18216;EAS_AF=0.7946;AMR_AF=0.7608;AFR_AF=0.3661;EUR_AF=0.832;SAS_AF=0.7965;AA=A|||;VT=SNP
8	143590646	rs34649257	T	C	100	PASS	AC=626;AF=0.125;AN=5008;NS=2504;DP=17031;EAS_AF=0.006;AMR_AF=0.0504;AFR_AF=0.3964;EUR_AF=0.0398;SAS_AF=0.0215;AA=T|||;VT=SNP
8	143591219	rs66787637	C	T	100	PASS	AC=550;AF=0.109824;AN=5008;NS=2504;DP=15808;EAS_AF=0.1954;AMR_AF=0.1513;AFR_AF=0.0045;EUR_AF=0.1034;SAS_AF=0.1411;AA=C|||;VT=SNP
8	143593945	rs4977033	G	A	100	PASS	AC=2851;AF=0.569289;AN=5008;NS=2504;DP=19053;EAS_AF=0.755;AMR_AF=0.7176;AFR_AF=0.1778;EUR_AF=0.661;SAS_AF=0.7076;AA=G|||;VT=SNP
8	143594391	rs58371504	T	C	100	PASS	AC=570;AF=0.113818;AN=5008;NS=2504;DP=12588;EAS_AF=0.003;AMR_AF=0.0418;AFR_AF=0.3548;EUR_AF=0.0417;SAS_AF=0.0276;AA=C|||;VT=SNP
8	143595712	rs9694172	C	T	100	PASS	AC=3320;AF=0.662939;AN=5008;NS=2504;DP=17152;EAS_AF=0.6825;AMR_AF=0.5677;AFR_AF=0.8026;EUR_AF=0.507;SAS_AF=0.682;AA=T|||;VT=SNP
8	143596497	rs9657474	C	T	100	PASS	AC=1330;AF=0.265575;AN=5008;NS=2504;DP=15118;EAS_AF=0.12;AMR_AF=0.2839;AFR_AF=0.4145;EUR_AF=0.2386;SAS_AF=0.229;AA=T|||;VT=SNP
8	143596527	rs79488548	G	A	100	PASS	AC=67;AF=0.0133786;AN=5008;NS=2504;DP=15212;EAS_AF=0.0446;AMR_AF=0.0043;AFR_AF=0;EUR_AF=0.0169;SAS_AF=0.002;AA=G|||;VT=SNP
8	143597521	rs78496831	G	A	100	PASS	AC=605;AF=0.120807;AN=5008;NS=2504;DP=13221;EAS_AF=0.0635;AMR_AF=0.0461;AFR_AF=0.2995;EUR_AF=0.0189;SAS_AF=0.0961;AA=G|||;VT=SNP
8	143597571	rs9771965	G	A	100	PASS	AC=1487;AF=0.296925;AN=5008;NS=2504;DP=12063;EAS_AF=0.2946;AMR_AF=0.3991;AFR_AF=0.0318;EUR_AF=0.4185;SAS_AF=0.4601;AA=G|||;VT=SNP
8	143597744	rs35665724	G	A	100	PASS	AC=2676;AF=0.534345;AN=5008;NS=2504;DP=10023;EAS_AF=0.6181;AMR_AF=0.6138;AFR_AF=0.1536;EUR_AF=0.7396;SAS_AF=0.6953;AA=g|||;VT=SNP
8	143598037	rs66615287	A	G	100	PASS	AC=4644;AF=0.927316;AN=5008;NS=2504;DP=10745;EAS_AF=0.9633;AMR_AF=0.9669;AFR_AF=0.8132;EUR_AF=0.9831;SAS_AF=0.9591;AA=a|||;VT=SNP
8	143598688	rs12542428	G	T	100	PASS	AC=4514;AF=0.901358;AN=5008;NS=2504;DP=14654;EAS_AF=0.9077;AMR_AF=0.964;AFR_AF=0.7617;EUR_AF=0.9821;SAS_AF=0.956;AA=G|||;VT=SNP
8	143599631	rs13281622	A	G	100	PASS	AC=4677;AF=0.933906;AN=5008;NS=2504;DP=13443;EAS_AF=0.9643;AMR_AF=0.9712;AFR_AF=0.8351;EUR_AF=0.9831;SAS_AF=0.9591;AA=G|||;VT=SNP
8	143600321	rs67091000	T	G	100	PASS	AC=3124;AF=0.623802;AN=5008;NS=2504;DP=17363;EAS_AF=0.6151;AMR_AF=0.67;AFR_AF=0.3956;EUR_AF=0.8191;SAS_AF=0.7076;AA=G|||;VT=SNP
8	143602679	rs7386136	G	C	100	PASS	AC=4044;AF=0.807508;AN=5008;NS=2504;DP=17517;EAS_AF=0.9177;AMR_AF=0.9337;AFR_AF=0.4637;EUR_AF=0.9801;SAS_AF=0.8916;AA=C|||;VT=SNP
8	143602794	rs7839199	T	C	100	PASS	AC=4549;AF=0.908347;AN=5008;NS=2504;DP=17328;EAS_AF=0.9623;AMR_AF=0.9625;AFR_AF=0.7451;EUR_AF=0.9821;SAS_AF=0.9591;AA=C|||;VT=SNP
8	143602845	rs7828246	C	G	100	PASS	AC=4006;AF=0.79992;AN=5008;NS=2504;DP=15542;EAS_AF=0.876;AMR_AF=0.9323;AFR_AF=0.4705;EUR_AF=0.9791;SAS_AF=0.8885;AA=G|||;VT=SNP
8	143603318	rs7462471	C	T	100	PASS	AC=2743;AF=0.547724;AN=5008;NS=2504;DP=15446;EAS_AF=0.6032;AMR_AF=0.6196;AFR_AF=0.2103;EUR_AF=0.7475;SAS_AF=0.6902;AA=C|||;VT=SNP;EX_TARGET
8	143603418	rs7460600	G	C	100	PASS	AC=4526;AF=0.903754;AN=5008;NS=2504;DP=15621;EAS_AF=0.9623;AMR_AF=0.9611;AFR_AF=0.7322;EUR_AF=0.9821;SAS_AF=0.954;AA=C|||;VT=SNP;EX_TARGET
8	143603668	rs7465185	T	C	100	PASS	AC=4074;AF=0.813498;AN=5008;NS=2504;DP=18275;EAS_AF=0.9187;AMR_AF=0.9337;AFR_AF=0.4834;EUR_AF=0.9811;SAS_AF=0.8937;AA=C|||;VT=SNP
8	143603675	rs34031406	T	G	100	PASS	AC=1309;AF=0.261382;AN=5008;NS=2504;DP=18645;EAS_AF=0.3155;AMR_AF=0.3141;AFR_AF=0.2617;EUR_AF=0.2296;SAS_AF=0.2004;AA=T|||;VT=SNP
8	143605470	rs13267277	G	A	100	PASS	AC=1249;AF=0.249401;AN=5008;NS=2504;DP=15901;EAS_AF=0.3105;AMR_AF=0.3055;AFR_AF=0.2398;EUR_AF=0.2127;SAS_AF=0.1973;AA=g|||;VT=SNP
8	143606104	rs56050908	G	A	100	PASS	AC=2045;AF=0.408347;AN=5008;NS=2504;DP=15037;EAS_AF=0.3373;AMR_AF=0.3631;AFR_AF=0.705;EUR_AF=0.2336;SAS_AF=0.2924;AA=A|||;VT=SNP
8	143606804	rs62513303	C	A	100	PASS	AC=1410;AF=0.28155;AN=5008;NS=2504;DP=16136;EAS_AF=0.3065;AMR_AF=0.3127;AFR_AF=0.3691;EUR_AF=0.2117;SAS_AF=0.1871;AA=C|||;VT=SNP
8	143607135	rs62513304	T	C	100	PASS	AC=1442;AF=0.287939;AN=5008;NS=2504;DP=17198;EAS_AF=0.3085;AMR_AF=0.3141;AFR_AF=0.3888;EUR_AF=0.2137;SAS_AF=0.1881;AA=T|||;VT=SNP
8	143607262	rs57073168	C	T	100	PASS	AC=1416;AF=0.282748;AN=5008;NS=2504;DP=16908;EAS_AF=0.3065;AMR_AF=0.3127;AFR_AF=0.3744;EUR_AF=0.2117;SAS_AF=0.1861;AA=C|||;VT=SNP
8	143607429	rs10109465	C	T	100	PASS	AC=2521;AF=0.503395;AN=5008;NS=2504;DP=15699;EAS_AF=0.5635;AMR_AF=0.6081;AFR_AF=0.087;EUR_AF=0.7465;SAS_AF=0.68;AA=C|||;VT=SNP
8	143607479	rs28430277	G	A	100	PASS	AC=1415;AF=0.282548;AN=5008;NS=2504;DP=15366;EAS_AF=0.3075;AMR_AF=0.3127;AFR_AF=0.3707;EUR_AF=0.2137;SAS_AF=0.1871;AA=A|||;VT=SNP
8	143608435	rs4977009	C	G	100	PASS	AC=2664;AF=0.531949;AN=5008;NS=2504;DP=20087;EAS_AF=0.6111;AMR_AF=0.647;AFR_AF=0.0908;EUR_AF=0.8131;SAS_AF=0.6759;AA=C|||;VT=SNP
8	143608639	rs10283377	G	T	100	PASS	AC=1359;AF=0.271366;AN=5008;NS=2504;DP=17848;EAS_AF=0.3522;AMR_AF=0.2795;AFR_AF=0.3623;EUR_AF=0.1471;SAS_AF=0.1871;AA=T|||;VT=SNP
8	143609184	rs4977036	G	A	100	PASS	AC=1304;AF=0.260383;AN=5008;NS=2504;DP=22698;EAS_AF=0.3393;AMR_AF=0.2666;AFR_AF=0.3555;EUR_AF=0.1362;SAS_AF=0.1738;AA=G|||;VT=SNP
8	143609665	rs28626656	G	A	100	PASS	AC=1957;AF=0.390775;AN=5008;NS=2504;DP=16450;EAS_AF=0.505;AMR_AF=0.2133;AFR_AF=0.5681;EUR_AF=0.2485;SAS_AF=0.3057;AA=A|||;VT=SNP
8	143609913	rs7838992	T	C	100	PASS	AC=2854;AF=0.569888;AN=5008;NS=2504;DP=15725;EAS_AF=0.6468;AMR_AF=0.7709;AFR_AF=0.3487;EUR_AF=0.6332;SAS_AF=0.5818;AA=C|||;VT=SNP
8	143610395	rs79395480	G	T	100	PASS	AC=781;AF=0.15595;AN=5008;NS=2504;DP=18718;EAS_AF=0.2173;AMR_AF=0.2089;AFR_AF=0.1286;EUR_AF=0.0795;SAS_AF=0.1708;AA=G|||;VT=SNP
8	143610667	rs75669570	G	A	100	PASS	AC=699;AF=0.139577;AN=5008;NS=2504;DP=25511;EAS_AF=0.2708;AMR_AF=0.0951;AFR_AF=0.0038;EUR_AF=0.1272;SAS_AF=0.2321;AA=G|||;VT=SNP
8	143610753	rs73374154	T	C	100	PASS	AC=378;AF=0.0754792;AN=5008;NS=2504;DP=23151;EAS_AF=0.005;AMR_AF=0.0447;AFR_AF=0.1997;EUR_AF=0.0547;SAS_AF=0.0235;AA=T|||;VT=SNP
8	143611456	rs13249935	T	C	100	PASS	AC=1975;AF=0.394369;AN=5008;NS=2504;DP=30545;EAS_AF=0.5585;AMR_AF=0.2738;AFR_AF=0.3026;EUR_AF=0.3559;SAS_AF=0.4744;AA=t|||;VT=SNP
8	143611467	rs58746222	C	T	100	PASS	AC=871;AF=0.173922;AN=5008;NS=2504;DP=30134;EAS_AF=0.2351;AMR_AF=0.0965;AFR_AF=0.1354;EUR_AF=0.1322;SAS_AF=0.2607;AA=T|||;VT=SNP
8	143611823	rs59966565	G	A	100	PASS	AC=1033;AF=0.20627;AN=5008;NS=2504;DP=18702;EAS_AF=0.2837;AMR_AF=0.111;AFR_AF=0.208;EUR_AF=0.1322;SAS_AF=0.2679;AA=A|||;VT=SNP
8	143611893	rs56074787	A	T	100	PASS	AC=1074;AF=0.214457;AN=5008;NS=2504;DP=18046;EAS_AF=0.2827;AMR_AF=0.111;AFR_AF=0.236;EUR_AF=0.1342;SAS_AF=0.271;AA=A|||;VT=SNP
8	143612127	rs56070997	G	A	100	PASS	AC=914;AF=0.182508;AN=5008;NS=2504;DP=14729;EAS_AF=0.2837;AMR_AF=0.1023;AFR_AF=0.1188;EUR_AF=0.1342;SAS_AF=0.271;AA=G|||;VT=SNP
8	143612149	rs7846567	C	A	100	PASS	AC=3953;AF=0.789337;AN=5008;NS=2504;DP=13917;EAS_AF=0.9881;AMR_AF=0.5764;AFR_AF=0.9448;EUR_AF=0.5318;SAS_AF=0.7904;AA=A|||;VT=SNP
8	143612170	rs56897444	C	G	100	PASS	AC=889;AF=0.177516;AN=5008;NS=2504;DP=13490;EAS_AF=0.2837;AMR_AF=0.1009;AFR_AF=0.1021;EUR_AF=0.1332;SAS_AF=0.2699;AA=C|||;VT=SNP
8	143612981	rs13250675	G	C	100	PASS	AC=1853;AF=0.370008;AN=5008;NS=2504;DP=16699;EAS_AF=0.5546;AMR_AF=0.2608;AFR_AF=0.2269;EUR_AF=0.3489;SAS_AF=0.4724;AA=C|||;VT=SNP
8	143613038	rs7387226	T	C	100	PASS	AC=3968;AF=0.792332;AN=5008;NS=2504;DP=18600;EAS_AF=0.9891;AMR_AF=0.5793;AFR_AF=0.9448;EUR_AF=0.5378;SAS_AF=0.7965;AA=C|||;VT=SNP
8	143613578	rs13270077	T	C	100	PASS	AC=2027;AF=0.404752;AN=5008;NS=2504;DP=16173;EAS_AF=0.6399;AMR_AF=0.2709;AFR_AF=0.2829;EUR_AF=0.3489;SAS_AF=0.4796;AA=c|||;VT=SNP
8	143613792	rs71518703	A	G	100	PASS	AC=392;AF=0.0782748;AN=5008;NS=2504;DP=15773;EAS_AF=0.0933;AMR_AF=0.013;AFR_AF=0.1293;EUR_AF=0.0179;SAS_AF=0.1022;AA=a|||;VT=SNP
8	143613971	rs13271283	T	C	100	PASS	AC=997;AF=0.199081;AN=5008;NS=2504;DP=17763;EAS_AF=0.3214;AMR_AF=0.17;AFR_AF=0.0968;EUR_AF=0.2276;SAS_AF=0.2025;AA=t|||;VT=SNP
8	143614478	rs7837059	T	C	100	PASS	AC=2162;AF=0.431709;AN=5008;NS=2504;DP=15348;EAS_AF=0.7073;AMR_AF=0.428;AFR_AF=0.2874;EUR_AF=0.3549;SAS_AF=0.4243;AA=t|||;VT=SNP
8	143614600	rs10095825	A	G	100	PASS	AC=1732;AF=0.345847;AN=5008;NS=2504;DP=13145;EAS_AF=0.4157;AMR_AF=0.219;AFR_AF=0.4334;EUR_AF=0.2843;SAS_AF=0.3088;AA=A|||;VT=SNP
8	143614623	rs13269567	G	A	100	PASS	AC=2477;AF=0.494609;AN=5008;NS=2504;DP=12926;EAS_AF=0.6935;AMR_AF=0.438;AFR_AF=0.4614;EUR_AF=0.3738;SAS_AF=0.499;AA=g|||;VT=SNP;EX_TARGET
8	143614641	rs13272804	A	G	100	PASS	AC=2524;AF=0.503994;AN=5008;NS=2504;DP=12904;EAS_AF=0.7242;AMR_AF=0.4424;AFR_AF=0.4637;EUR_AF=0.3748;SAS_AF=0.5082;AA=G|||;VT=SNP;EX_TARGET
8	143615103	rs36121715	G	A	100	PASS	AC=878;AF=0.175319;AN=5008;NS=2504;DP=16486;EAS_AF=0.3224;AMR_AF=0.1657;AFR_AF=0.0091;EUR_AF=0.2256;SAS_AF=0.2035;AA=G|||;VT=SNP
8	143615502	rs4394436	A	G	100	PASS	AC=3970;AF=0.792732;AN=5008;NS=2504;DP=17643;EAS_AF=0.9901;AMR_AF=0.5778;AFR_AF=0.9425;EUR_AF=0.5408;SAS_AF=0.7986;AA=G|||;VT=SNP
8	143615524	rs4394435	A	G	100	PASS	AC=2200;AF=0.439297;AN=5008;NS=2504;DP=17369;EAS_AF=0.6994;AMR_AF=0.3573;AFR_AF=0.3502;EUR_AF=0.2903;SAS_AF=0.5031;AA=G|||;VT=SNP
8	143615901	rs4977038	T	C	100	PASS	AC=1284;AF=0.25639;AN=5008;NS=2504;DP=19061;EAS_AF=0.4306;AMR_AF=0.1787;AFR_AF=0.1369;EUR_AF=0.2445;SAS_AF=0.3057;AA=t|||;VT=SNP
8	143617229	rs139018791	G	A	100	PASS	AC=32;AF=0.00638978;AN=5008;NS=2504;DP=17967;EAS_AF=0.0119;AMR_AF=0.0086;AFR_AF=0;EUR_AF=0.0119;SAS_AF=0.002;AA=G|||;VT=SNP
8	143617600	rs60262122	A	C	100	PASS	AC=2201;AF=0.439497;AN=5008;NS=2504;DP=19199;EAS_AF=0.5675;AMR_AF=0.3703;AFR_AF=0.4448;EUR_AF=0.2922;SAS_AF=0.501;AA=A|||;VT=SNP
8	143619114	rs10097101	T	C	100	PASS	AC=3964;AF=0.791534;AN=5008;NS=2504;DP=16001;EAS_AF=0.9901;AMR_AF=0.5706;AFR_AF=0.9418;EUR_AF=0.5378;SAS_AF=0.8016;AA=c|||;VT=SNP
8	143619422	rs58307061	T	C	100	PASS	AC=1189;AF=0.23742;AN=5008;NS=2504;DP=19395;EAS_AF=0.248;AMR_AF=0.1167;AFR_AF=0.3472;EUR_AF=0.1223;SAS_AF=0.2822;AA=t|||;VT=SNP
8	143619475	rs4977010	G	C	100	PASS	AC=1383;AF=0.276158;AN=5008;NS=2504;DP=19316;EAS_AF=0.3224;AMR_AF=0.2781;AFR_AF=0.3631;EUR_AF=0.168;SAS_AF=0.2209;AA=c|||;VT=SNP
8	143619486	rs7386261	C	T	100	PASS	AC=1121;AF=0.223842;AN=5008;NS=2504;DP=19136;EAS_AF=0.3224;AMR_AF=0.2565;AFR_AF=0.1778;EUR_AF=0.166;SAS_AF=0.2209;AA=c|||;VT=SNP
8	143619752	rs77931078	C	A	100	PASS	AC=822;AF=0.164137;AN=5008;NS=2504;DP=17400;EAS_AF=0.244;AMR_AF=0.0879;AFR_AF=0.0915;EUR_AF=0.1223;SAS_AF=0.2771;AA=c|||;VT=SNP
8	143620048	rs58624742	C	T	100	PASS	AC=696;AF=0.138978;AN=5008;NS=2504;DP=15880;EAS_AF=0.3194;AMR_AF=0.1311;AFR_AF=0.0068;EUR_AF=0.1511;SAS_AF=0.1247;AA=c|||;VT=SNP
8	143620146	rs7460242	C	T	100	PASS	AC=2524;AF=0.503994;AN=5008;NS=2504;DP=15901;EAS_AF=0.5675;AMR_AF=0.3876;AFR_AF=0.6831;EUR_AF=0.2903;SAS_AF=0.499;AA=c|||;VT=SNP
8	143620393	rs7462518	C	T	100	PASS	AC=1302;AF=0.259984;AN=5008;NS=2504;DP=20755;EAS_AF=0.2242;AMR_AF=0.1254;AFR_AF=0.4546;EUR_AF=0.1183;SAS_AF=0.2751;AA=c|||;VT=SNP
8	143620400	rs7460047	G	A	100	PASS	AC=666;AF=0.132987;AN=5008;NS=2504;DP=20842;EAS_AF=0.2232;AMR_AF=0.0735;AFR_AF=0.0053;EUR_AF=0.1133;SAS_AF=0.2751;AA=g|||;VT=SNP
8	143620513	rs13276323	G	A	100	PASS	AC=883;AF=0.176318;AN=5008;NS=2504;DP=18744;EAS_AF=0.3264;AMR_AF=0.1686;AFR_AF=0.0083;EUR_AF=0.2256;SAS_AF=0.2035;AA=g|||;VT=SNP
8	143620570	rs7387853	A	G	100	PASS	AC=3420;AF=0.682907;AN=5008;NS=2504;DP=16924;EAS_AF=0.7887;AMR_AF=0.549;AFR_AF=0.8593;EUR_AF=0.5229;SAS_AF=0.5951;AA=G|||;VT=SNP
8	143620822	rs7388198	T	C	100	PASS	AC=4000;AF=0.798722;AN=5008;NS=2504;DP=13382;EAS_AF=0.9901;AMR_AF=0.585;AFR_AF=0.944;EUR_AF=0.5557;SAS_AF=0.8067;AA=C|||;VT=SNP
8	143621150	rs7462701	C	A	100	PASS	AC=3980;AF=0.794728;AN=5008;NS=2504;DP=14785;EAS_AF=0.9901;AMR_AF=0.5749;AFR_AF=0.9395;EUR_AF=0.5507;SAS_AF=0.8047;AA=A|||;VT=SNP
8	143621361	rs28449777	A	G	100	PASS	AC=1894;AF=0.378195;AN=5008;NS=2504;DP=16631;EAS_AF=0.4554;AMR_AF=0.219;AFR_AF=0.5492;EUR_AF=0.2445;SAS_AF=0.318;AA=A|||;VT=SNP
8	143622255	rs9644555	T	C	100	PASS	AC=1174;AF=0.234425;AN=5008;NS=2504;DP=13346;EAS_AF=0.2917;AMR_AF=0.2651;AFR_AF=0.2216;EUR_AF=0.1789;SAS_AF=0.228;AA=T|||;VT=SNP
8	143622458	rs76137080	C	T	100	PASS	AC=834;AF=0.166534;AN=5008;NS=2504;DP=14713;EAS_AF=0.251;AMR_AF=0.0922;AFR_AF=0.0908;EUR_AF=0.1272;SAS_AF=0.2751;AA=C|||;VT=SNP
8	143623459	rs34364916	G	T	100	PASS	AC=742;AF=0.148163;AN=5008;NS=2504;DP=11568;EAS_AF=0.25;AMR_AF=0.0836;AFR_AF=0.0416;EUR_AF=0.1302;SAS_AF=0.2515;AA=g|||;VT=SNP;EX_TARGET
8	143626033	rs9650581	G	C	100	PASS	AC=1804;AF=0.360224;AN=5008;NS=2504;DP=11569;EAS_AF=0.6002;AMR_AF=0.2378;AFR_AF=0.1762;EUR_AF=0.3489;SAS_AF=0.4601;AA=G|||;VT=SNP
8	143626485	rs13265333	G	C	100	PASS	AC=2191;AF=0.4375;AN=5008;NS=2504;DP=14071;EAS_AF=0.5933;AMR_AF=0.2867;AFR_AF=0.4002;EUR_AF=0.4066;SAS_AF=0.4663;AA=G|||;VT=SNP
8	143626615	rs13265826	G	A	100	PASS	AC=2942;AF=0.58746;AN=5008;NS=2504;DP=16796;EAS_AF=0.8492;AMR_AF=0.5086;AFR_AF=0.3911;EUR_AF=0.5308;SAS_AF=0.6973;AA=G|||;VT=SNP
8	143626820	rs61549099	A	G	100	PASS	AC=1243;AF=0.248203;AN=5008;NS=2504;DP=18304;EAS_AF=0.2619;AMR_AF=0.3055;AFR_AF=0.2148;EUR_AF=0.2416;SAS_AF=0.2454;AA=A|||;VT=SNP
8	143627041	rs36026522	T	C	100	PASS	AC=2013;AF=0.401957;AN=5008;NS=2504;DP=16995;EAS_AF=0.5962;AMR_AF=0.2594;AFR_AF=0.2943;EUR_AF=0.3837;SAS_AF=0.4673;AA=T|||;VT=SNP
8	143627120	rs13260141	A	G	100	PASS	AC=3361;AF=0.671126;AN=5008;NS=2504;DP=17458;EAS_AF=0.8472;AMR_AF=0.5375;AFR_AF=0.6762;EUR_AF=0.5368;SAS_AF=0.7157;AA=G|||;VT=SNP
8	143627273	rs76254592	C	T	100	PASS	AC=936;AF=0.186901;AN=5008;NS=2504;DP=18850;EAS_AF=0.1974;AMR_AF=0.1801;AFR_AF=0.1702;EUR_AF=0.164;SAS_AF=0.227;AA=C|||;VT=SNP
8	143628958	rs7387708	C	T	100	PASS	AC=2978;AF=0.594649;AN=5008;NS=2504;DP=19563;EAS_AF=0.8472;AMR_AF=0.5058;AFR_AF=0.4304;EUR_AF=0.5368;SAS_AF=0.6789;AA=C|||;VT=SNP
8	143629290	rs7387737	C	T	100	PASS	AC=2978;AF=0.594649;AN=5008;NS=2504;DP=20726;EAS_AF=0.8472;AMR_AF=0.5058;AFR_AF=0.4297;EUR_AF=0.5368;SAS_AF=0.68;AA=T|||;VT=SNP
8	143629324	rs4977077	T	A	100	PASS	AC=1150;AF=0.229633;AN=5008;NS=2504;DP=21512;EAS_AF=0.2589;AMR_AF=0.2637;AFR_AF=0.236;EUR_AF=0.169;SAS_AF=0.229;AA=T|||;VT=SNP
8	143629346	rs4977078	A	T	100	PASS	AC=1810;AF=0.361422;AN=5008;NS=2504;DP=22964;EAS_AF=0.5883;AMR_AF=0.2378;AFR_AF=0.1929;EUR_AF=0.3539;SAS_AF=0.4509;AA=A|||;VT=SNP
8	143630693	rs71518704	G	A	100	PASS	AC=1644;AF=0.328275;AN=5008;NS=2504;DP=15580;EAS_AF=0.5327;AMR_AF=0.2954;AFR_AF=0.1082;EUR_AF=0.327;SAS_AF=0.4397;AA=g|||;VT=SNP
8	143630839	rs10435693	G	T	100	PASS	AC=1620;AF=0.323482;AN=5008;NS=2504;DP=13959;EAS_AF=0.5853;AMR_AF=0.2161;AFR_AF=0.0794;EUR_AF=0.333;SAS_AF=0.4499;AA=G|||;VT=SNP
8	143630963	rs10435694	C	T	100	PASS	AC=1671;AF=0.333666;AN=5008;NS=2504;DP=15965;EAS_AF=0.5942;AMR_AF=0.2075;AFR_AF=0.1573;EUR_AF=0.2922;SAS_AF=0.4356;AA=C|||;VT=SNP
8	143631471	rs4128450	G	A	100	PASS	AC=1099;AF=0.219449;AN=5008;NS=2504;DP=16278;EAS_AF=0.256;AMR_AF=0.2565;AFR_AF=0.202;EUR_AF=0.171;SAS_AF=0.229;AA=G|||;VT=SNP
8	143631628	rs57209283	C	T	100	PASS	AC=1610;AF=0.321486;AN=5008;NS=2504;DP=14318;EAS_AF=0.5883;AMR_AF=0.2176;AFR_AF=0.0756;EUR_AF=0.333;SAS_AF=0.4407;AA=C|||;VT=SNP
8	143632098	rs73374179	G	A	100	PASS	AC=1507;AF=0.300919;AN=5008;NS=2504;DP=16899;EAS_AF=0.2569;AMR_AF=0.2882;AFR_AF=0.4796;EUR_AF=0.1889;SAS_AF=0.229;AA=A|||;VT=SNP
8	143632228	rs34685964	C	T	100	PASS	AC=799;AF=0.159545;AN=5008;NS=2504;DP=19677;EAS_AF=0.2659;AMR_AF=0.1369;AFR_AF=0.0076;EUR_AF=0.2256;SAS_AF=0.2035;AA=C|||;VT=SNP
8	143633066	rs7387754	A	G	100	PASS	AC=3272;AF=0.653355;AN=5008;NS=2504;DP=19357;EAS_AF=0.8442;AMR_AF=0.5144;AFR_AF=0.6702;EUR_AF=0.5189;SAS_AF=0.6708;AA=G|||;VT=SNP
8	143635403	rs7387255	G	T	100	PASS	AC=3279;AF=0.654752;AN=5008;NS=2504;DP=17526;EAS_AF=0.8442;AMR_AF=0.5245;AFR_AF=0.6717;EUR_AF=0.5139;SAS_AF=0.6738;AA=T|||;VT=SNP
8	143635568	rs4977103	C	A	100	PASS	AC=1820;AF=0.363419;AN=5008;NS=2504;DP=18187;EAS_AF=0.5873;AMR_AF=0.2421;AFR_AF=0.2239;EUR_AF=0.335;SAS_AF=0.4366;AA=C|||;VT=SNP
8	143637170	rs7386620	A	C	100	PASS	AC=3281;AF=0.655152;AN=5008;NS=2504;DP=16107;EAS_AF=0.8442;AMR_AF=0.5245;AFR_AF=0.6717;EUR_AF=0.5149;SAS_AF=0.6748;AA=a|||;VT=SNP
8	143637459	rs7386386	C	T	100	PASS	AC=3258;AF=0.650559;AN=5008;NS=2504;DP=14678;EAS_AF=0.8442;AMR_AF=0.5216;AFR_AF=0.6558;EUR_AF=0.5149;SAS_AF=0.6748;AA=C|||;VT=SNP
8	143637502	rs7824257	A	T	100	PASS	AC=3281;AF=0.655152;AN=5008;NS=2504;DP=13683;EAS_AF=0.8442;AMR_AF=0.5245;AFR_AF=0.6717;EUR_AF=0.5149;SAS_AF=0.6748;AA=T|||;VT=SNP
8	143639470	rs7834035	A	G	100	PASS	AC=3947;AF=0.788139;AN=5008;NS=2504;DP=15666;EAS_AF=0.9901;AMR_AF=0.5504;AFR_AF=0.9531;EUR_AF=0.5378;SAS_AF=0.7832;AA=G|||;VT=SNP
8	143639668	rs7387698	A	G	100	PASS	AC=3350;AF=0.66893;AN=5008;NS=2504;DP=15497;EAS_AF=0.8442;AMR_AF=0.5231;AFR_AF=0.7247;EUR_AF=0.5149;SAS_AF=0.6748;AA=A|||;VT=SNP
8	143642462	rs35289357	A	G	100	PASS	AC=1619;AF=0.323283;AN=5008;NS=2504;DP=20830;EAS_AF=0.5873;AMR_AF=0.2277;AFR_AF=0.0756;EUR_AF=0.334;SAS_AF=0.4427;AA=A|||;VT=SNP
8	143642776	rs12680736	G	A	100	PASS	AC=1620;AF=0.323482;AN=5008;NS=2504;DP=21464;EAS_AF=0.5883;AMR_AF=0.2277;AFR_AF=0.0756;EUR_AF=0.334;SAS_AF=0.4427;AA=G|||;VT=SNP
8	143643575	rs13269784	T	C	100	PASS	AC=3746;AF=0.748003;AN=5008;NS=2504;DP=16563;EAS_AF=0.9891;AMR_AF=0.5432;AFR_AF=0.8101;EUR_AF=0.5368;SAS_AF=0.7781;AA=C|||;VT=SNP
8	143644456	rs73714339	G	A	100	PASS	AC=1081;AF=0.215855;AN=5008;NS=2504;DP=15568;EAS_AF=0.256;AMR_AF=0.2507;AFR_AF=0.1899;EUR_AF=0.17;SAS_AF=0.2321;AA=g|||;VT=SNP
8	143644543	rs68105103	C	A	100	PASS	AC=2918;AF=0.582668;AN=5008;NS=2504;DP=14583;EAS_AF=0.8442;AMR_AF=0.4942;AFR_AF=0.4198;EUR_AF=0.506;SAS_AF=0.6748;AA=C|||;VT=SNP
8	143644798	rs111984954	G	A	100	PASS	AC=1082;AF=0.216054;AN=5008;NS=2504;DP=17212;EAS_AF=0.256;AMR_AF=0.2507;AFR_AF=0.1906;EUR_AF=0.17;SAS_AF=0.2321;AA=-|||;VT=SNP
8	143644960	rs73714341	G	A	100	PASS	AC=2924;AF=0.583866;AN=5008;NS=2504;DP=16959;EAS_AF=0.8452;AMR_AF=0.4971;AFR_AF=0.4191;EUR_AF=0.508;SAS_AF=0.6769;AA=A|||;VT=SNP
8	143645056	rs73714343	A	C	100	PASS	AC=3216;AF=0.642173;AN=5008;NS=2504;DP=17055;EAS_AF=0.8442;AMR_AF=0.5144;AFR_AF=0.6324;EUR_AF=0.508;SAS_AF=0.6759;AA=a|||;VT=SNP
8	143645333	rs78707374	T	C	100	PASS	AC=3360;AF=0.670927;AN=5008;NS=2504;DP=15181;EAS_AF=0.8442;AMR_AF=0.5245;AFR_AF=0.7254;EUR_AF=0.5219;SAS_AF=0.6759;AA=C|||;VT=SNP
8	143645621	rs5002396	C	T	100	PASS	AC=2905;AF=0.580072;AN=5008;NS=2504;DP=16872;EAS_AF=0.8442;AMR_AF=0.4942;AFR_AF=0.4092;EUR_AF=0.506;SAS_AF=0.6759;AA=c|||;VT=SNP
8	143645661	rs73714348	C	T	100	PASS	AC=1094;AF=0.21845;AN=5008;NS=2504;DP=18430;EAS_AF=0.2599;AMR_AF=0.2507;AFR_AF=0.1944;EUR_AF=0.171;SAS_AF=0.2342;AA=C|||;VT=SNP
8	143645999	rs11167148	A	G	100	PASS	AC=3349;AF=0.66873;AN=5008;NS=2504;DP=20637;EAS_AF=0.8442;AMR_AF=0.5231;AFR_AF=0.7239;EUR_AF=0.5149;SAS_AF=0.6748;AA=G|||;VT=SNP
8	143647512	rs35187845	C	T	100	PASS	AC=2900;AF=0.579073;AN=5008;NS=2504;DP=19645;EAS_AF=0.8442;AMR_AF=0.4942;AFR_AF=0.4062;EUR_AF=0.506;SAS_AF=0.6748;AA=C|||;VT=SNP
8	143647614	rs72689069	C	T	100	PASS	AC=264;AF=0.0527157;AN=5008;NS=2504;DP=16120;EAS_AF=0.1458;AMR_AF=0.013;AFR_AF=0;EUR_AF=0.0209;SAS_AF=0.089;AA=C|||;VT=SNP
8	143647801	rs7460370	T	C	100	PASS	AC=3347;AF=0.668331;AN=5008;NS=2504;DP=17800;EAS_AF=0.8442;AMR_AF=0.5231;AFR_AF=0.7224;EUR_AF=0.5149;SAS_AF=0.6748;AA=C|||;VT=SNP
8	143648448	rs4977104	G	A	100	PASS	AC=1625;AF=0.324481;AN=5008;NS=2504;DP=13696;EAS_AF=0.5893;AMR_AF=0.2277;AFR_AF=0.0756;EUR_AF=0.339;SAS_AF=0.4417;AA=G|||;VT=SNP
8	143650965	rs13266422	A	G	100	PASS	AC=3336;AF=0.666134;AN=5008;NS=2504;DP=16861;EAS_AF=0.8472;AMR_AF=0.5216;AFR_AF=0.7133;EUR_AF=0.5139;SAS_AF=0.6748;AA=G|||;VT=SNP
8	143651487	rs7386624	G	A	100	PASS	AC=3082;AF=0.615415;AN=5008;NS=2504;DP=17219;EAS_AF=0.8472;AMR_AF=0.5072;AFR_AF=0.5295;EUR_AF=0.5129;SAS_AF=0.6748;AA=A|||;VT=SNP
8	143652102	rs74531417	C	T	100	PASS	AC=737;AF=0.147165;AN=5008;NS=2504;DP=23636;EAS_AF=0.3234;AMR_AF=0.085;AFR_AF=0.0068;EUR_AF=0.1083;SAS_AF=0.2393;AA=C|||;VT=SNP
8	143652160	rs4977105	G	A	100	PASS	AC=1812;AF=0.361821;AN=5008;NS=2504;DP=27077;EAS_AF=0.5853;AMR_AF=0.2435;AFR_AF=0.2163;EUR_AF=0.335;SAS_AF=0.4397;AA=G|||;VT=SNP
8	143652560	rs10086710	A	G	100	PASS	AC=3105;AF=0.620008;AN=5008;NS=2504;DP=20740;EAS_AF=0.8452;AMR_AF=0.5014;AFR_AF=0.5567;EUR_AF=0.506;SAS_AF=0.6748;AA=G|||;VT=SNP
8	143652585	rs10086719	A	C	100	PASS	AC=3342;AF=0.667332;AN=5008;NS=2504;DP=20695;EAS_AF=0.8472;AMR_AF=0.5216;AFR_AF=0.7179;EUR_AF=0.5139;SAS_AF=0.6748;AA=C|||;VT=SNP
8	143652901	rs13250983	A	C	100	PASS	AC=3340;AF=0.666933;AN=5008;NS=2504;DP=18226;EAS_AF=0.8472;AMR_AF=0.5202;AFR_AF=0.7163;EUR_AF=0.5149;SAS_AF=0.6748;AA=C|||;VT=SNP
8	143652930	rs13251207	A	G	100	PASS	AC=3351;AF=0.669129;AN=5008;NS=2504;DP=18129;EAS_AF=0.8472;AMR_AF=0.5202;AFR_AF=0.7254;EUR_AF=0.5139;SAS_AF=0.6748;AA=G|||;VT=SNP
8	143653162	rs11992692	A	G	100	PASS	AC=3363;AF=0.671526;AN=5008;NS=2504;DP=17314;EAS_AF=0.8462;AMR_AF=0.5216;AFR_AF=0.7345;EUR_AF=0.5139;SAS_AF=0.6748;AA=G|||;VT=SNP
8	143653364	rs4977106	C	T	100	PASS	AC=2070;AF=0.413339;AN=5008;NS=2504;DP=17157;EAS_AF=0.5843;AMR_AF=0.255;AFR_AF=0.4168;EUR_AF=0.335;SAS_AF=0.4254;AA=C|||;VT=SNP
8	143653442	rs4977023	G	A	100	PASS	AC=1870;AF=0.373403;AN=5008;NS=2504;DP=16817;EAS_AF=0.5853;AMR_AF=0.2493;AFR_AF=0.2519;EUR_AF=0.336;SAS_AF=0.4458;AA=G|||;VT=SNP
8	143653463	rs4977107	G	T	100	PASS	AC=1933;AF=0.385982;AN=5008;NS=2504;DP=16723;EAS_AF=0.5863;AMR_AF=0.2565;AFR_AF=0.298;EUR_AF=0.335;SAS_AF=0.4427;AA=G|||;VT=SNP
8	143653753	rs7386652	T	G	100	PASS	AC=3160;AF=0.63099;AN=5008;NS=2504;DP=15882;EAS_AF=0.8472;AMR_AF=0.5101;AFR_AF=0.59;EUR_AF=0.507;SAS_AF=0.6769;AA=G|||;VT=SNP
8	143653760	rs7386662	T	G	100	PASS	AC=3161;AF=0.63119;AN=5008;NS=2504;DP=15714;EAS_AF=0.8472;AMR_AF=0.5115;AFR_AF=0.59;EUR_AF=0.507;SAS_AF=0.6769;AA=G|||;VT=SNP
8	143653839	rs7388449	C	T	100	PASS	AC=2949;AF=0.588858;AN=5008;NS=2504;DP=16573;EAS_AF=0.8472;AMR_AF=0.4885;AFR_AF=0.4455;EUR_AF=0.503;SAS_AF=0.6759;AA=C|||;VT=SNP
8	143654075	rs7388484	C	T	100	PASS	AC=3374;AF=0.673722;AN=5008;NS=2504;DP=17405;EAS_AF=0.8472;AMR_AF=0.5245;AFR_AF=0.739;EUR_AF=0.5139;SAS_AF=0.6769;AA=T|||;VT=SNP
8	143655207	rs11997988	G	A	100	PASS	AC=1807;AF=0.360823;AN=5008;NS=2504;DP=15445;EAS_AF=0.5863;AMR_AF=0.2421;AFR_AF=0.211;EUR_AF=0.335;SAS_AF=0.4417;AA=G|||;VT=SNP
8	143655366	rs7387068	A	C	100	PASS	AC=3384;AF=0.675719;AN=5008;NS=2504;DP=15733;EAS_AF=0.8472;AMR_AF=0.5245;AFR_AF=0.7489;EUR_AF=0.5139;SAS_AF=0.6738;AA=C|||;VT=SNP
8	143655532	rs3935087	G	A	100	PASS	AC=3155;AF=0.629992;AN=5008;NS=2504;DP=16070;EAS_AF=0.8472;AMR_AF=0.5072;AFR_AF=0.5908;EUR_AF=0.506;SAS_AF=0.6738;AA=G|||;VT=SNP
8	143656021	rs6996219	A	G	100	PASS	AC=1557;AF=0.310903;AN=5008;NS=2504;DP=17014;EAS_AF=0.2619;AMR_AF=0.281;AFR_AF=0.5272;EUR_AF=0.173;SAS_AF=0.2321;AA=G|||;VT=SNP
8	143656104	rs6996385	A	G	100	PASS	AC=1144;AF=0.228435;AN=5008;NS=2504;DP=15196;EAS_AF=0.2619;AMR_AF=0.2536;AFR_AF=0.2322;EUR_AF=0.17;SAS_AF=0.2311;AA=A|||;VT=SNP
8	143656499	rs7016323	G	A	100	PASS	AC=3227;AF=0.644369;AN=5008;NS=2504;DP=18605;EAS_AF=0.8472;AMR_AF=0.513;AFR_AF=0.6422;EUR_AF=0.506;SAS_AF=0.6738;AA=A|||;VT=SNP
8	143656513	rs34839003	G	A	100	PASS	AC=1611;AF=0.321685;AN=5008;NS=2504;DP=19169;EAS_AF=0.5853;AMR_AF=0.2262;AFR_AF=0.0734;EUR_AF=0.333;SAS_AF=0.4417;AA=G|||;VT=SNP
8	143656594	rs10105710	T	C	100	PASS	AC=3226;AF=0.644169;AN=5008;NS=2504;DP=20027;EAS_AF=0.8472;AMR_AF=0.513;AFR_AF=0.6415;EUR_AF=0.506;SAS_AF=0.6738;AA=C|||;VT=SNP
8	143656670	rs59132139	C	T	100	PASS	AC=1409;AF=0.28135;AN=5008;NS=2504;DP=18347;EAS_AF=0.2619;AMR_AF=0.268;AFR_AF=0.4236;EUR_AF=0.171;SAS_AF=0.2321;AA=G|||;VT=SNP
8	143656843	rs7388539	G	A	100	PASS	AC=3226;AF=0.644169;AN=5008;NS=2504;DP=18899;EAS_AF=0.8472;AMR_AF=0.513;AFR_AF=0.6415;EUR_AF=0.506;SAS_AF=0.6738;AA=A|||;VT=SNP
8	143656907	rs7387788	T	G	100	PASS	AC=3385;AF=0.675919;AN=5008;NS=2504;DP=18524;EAS_AF=0.8472;AMR_AF=0.5245;AFR_AF=0.7496;EUR_AF=0.5139;SAS_AF=0.6738;AA=G|||;VT=SNP
8	143657211	rs6583644	T	C	100	PASS	AC=3230;AF=0.644968;AN=5008;NS=2504;DP=18130;EAS_AF=0.8482;AMR_AF=0.513;AFR_AF=0.6437;EUR_AF=0.506;SAS_AF=0.6738;AA=C|||;VT=SNP
8	143657273	rs6583645	G	A	100	PASS	AC=3230;AF=0.644968;AN=5008;NS=2504;DP=17950;EAS_AF=0.8482;AMR_AF=0.513;AFR_AF=0.6437;EUR_AF=0.506;SAS_AF=0.6738;AA=A|||;VT=SNP
8	143657279	rs6583646	T	G	100	PASS	AC=3389;AF=0.676717;AN=5008;NS=2504;DP=17395;EAS_AF=0.8482;AMR_AF=0.5245;AFR_AF=0.7511;EUR_AF=0.5139;SAS_AF=0.6748;AA=G|||;VT=SNP
8	143657291	rs4977024	C	T	100	PASS	AC=1137;AF=0.227037;AN=5008;NS=2504;DP=16777;EAS_AF=0.2639;AMR_AF=0.2536;AFR_AF=0.2254;EUR_AF=0.17;SAS_AF=0.2311;AA=C|||;VT=SNP
8	143657317	rs6583647	T	C	100	PASS	AC=3229;AF=0.644768;AN=5008;NS=2504;DP=16328;EAS_AF=0.8462;AMR_AF=0.5144;AFR_AF=0.6422;EUR_AF=0.507;SAS_AF=0.6748;AA=C|||;VT=SNP
8	143657408	rs7459959	G	A	100	PASS	AC=1624;AF=0.324281;AN=5008;NS=2504;DP=16395;EAS_AF=0.5853;AMR_AF=0.2291;AFR_AF=0.0809;EUR_AF=0.333;SAS_AF=0.4427;AA=G|||;VT=SNP
8	143657475	rs57412741	G	T	100	PASS	AC=1410;AF=0.28155;AN=5008;NS=2504;DP=16142;EAS_AF=0.2619;AMR_AF=0.268;AFR_AF=0.4244;EUR_AF=0.171;SAS_AF=0.2321;AA=G|||;VT=SNP
8	143657765	rs6583648	G	C	100	PASS	AC=3386;AF=0.676118;AN=5008;NS=2504;DP=17890;EAS_AF=0.8482;AMR_AF=0.5245;AFR_AF=0.7496;EUR_AF=0.5139;SAS_AF=0.6738;AA=C|||;VT=SNP
8	143657858	rs6583649	T	C	100	PASS	AC=3387;AF=0.676318;AN=5008;NS=2504;DP=18953;EAS_AF=0.8472;AMR_AF=0.5259;AFR_AF=0.7504;EUR_AF=0.5139;SAS_AF=0.6738;AA=C|||;VT=SNP
8	143657943	rs6999400	C	T	100	PASS	AC=1167;AF=0.233027;AN=5008;NS=2504;DP=20058;EAS_AF=0.2619;AMR_AF=0.2579;AFR_AF=0.2466;EUR_AF=0.17;SAS_AF=0.2321;AA=C|||;VT=SNP
8	143658640	rs4977025	G	A	100	PASS	AC=1590;AF=0.317492;AN=5008;NS=2504;DP=17691;EAS_AF=0.5833;AMR_AF=0.219;AFR_AF=0.0741;EUR_AF=0.3201;SAS_AF=0.4397;AA=G|||;VT=SNP
8	143659309	rs13262940	G	A	100	PASS	AC=1593;AF=0.318091;AN=5008;NS=2504;DP=17324;EAS_AF=0.5843;AMR_AF=0.2233;AFR_AF=0.0756;EUR_AF=0.3171;SAS_AF=0.4397;AA=G|||;VT=SNP
8	143659537	rs13274483	T	C	100	PASS	AC=3216;AF=0.642173;AN=5008;NS=2504;DP=19168;EAS_AF=0.8452;AMR_AF=0.5101;AFR_AF=0.6331;EUR_AF=0.5109;SAS_AF=0.6738;AA=C|||;VT=SNP
8	143659938	rs75570795	G	A	100	PASS	AC=752;AF=0.15016;AN=5008;NS=2504;DP=18340;EAS_AF=0.3264;AMR_AF=0.0879;AFR_AF=0.0068;EUR_AF=0.1103;SAS_AF=0.2474;AA=G|||;VT=SNP
8	143660032	rs4073782	C	T	100	PASS	AC=1432;AF=0.285942;AN=5008;NS=2504;DP=19550;EAS_AF=0.2619;AMR_AF=0.2752;AFR_AF=0.4281;EUR_AF=0.1849;SAS_AF=0.2301;AA=C|||;VT=SNP
8	143660184	rs4073783	A	C	100	PASS	AC=1433;AF=0.286142;AN=5008;NS=2504;DP=19085;EAS_AF=0.2619;AMR_AF=0.2752;AFR_AF=0.4281;EUR_AF=0.1849;SAS_AF=0.2311;AA=T|||;VT=SNP
8	143660413	rs13273410	G	A	100	PASS	AC=1602;AF=0.319888;AN=5008;NS=2504;DP=15605;EAS_AF=0.5833;AMR_AF=0.2205;AFR_AF=0.0809;EUR_AF=0.3161;SAS_AF=0.4458;AA=G|||;VT=SNP
8	143660597	rs4073412	G	A	100	PASS	AC=1397;AF=0.278954;AN=5008;NS=2504;DP=14821;EAS_AF=0.2629;AMR_AF=0.2709;AFR_AF=0.4017;EUR_AF=0.1849;SAS_AF=0.2321;AA=G|||;VT=SNP
8	143660631	rs4073411	G	A	100	PASS	AC=1426;AF=0.284744;AN=5008;NS=2504;DP=15702;EAS_AF=0.2629;AMR_AF=0.2738;AFR_AF=0.4221;EUR_AF=0.1849;SAS_AF=0.2321;AA=G|||;VT=SNP
8	143660669	rs4073410	G	A	100	PASS	AC=1478;AF=0.295128;AN=5008;NS=2504;DP=15640;EAS_AF=0.2629;AMR_AF=0.2752;AFR_AF=0.4607;EUR_AF=0.1849;SAS_AF=0.2321;AA=G|||;VT=SNP
8	143661085	rs73714402	G	A	100	PASS	AC=1163;AF=0.232228;AN=5008;NS=2504;DP=12949;EAS_AF=0.2619;AMR_AF=0.2608;AFR_AF=0.2284;EUR_AF=0.1829;SAS_AF=0.2372;AA=G|||;VT=SNP
8	143661405	rs11984444	G	A	100	PASS	AC=1330;AF=0.265575;AN=5008;NS=2504;DP=13390;EAS_AF=0.2639;AMR_AF=0.2723;AFR_AF=0.351;EUR_AF=0.1849;SAS_AF=0.2301;AA=G|||;VT=SNP
8	143661540	rs11167149	T	C	100	PASS	AC=1817;AF=0.362819;AN=5008;NS=2504;DP=14456;EAS_AF=0.2609;AMR_AF=0.3069;AFR_AF=0.6793;EUR_AF=0.1958;SAS_AF=0.2515;AA=C|||;VT=SNP
8	143662719	rs34080268	G	A	100	PASS	AC=1826;AF=0.364617;AN=5008;NS=2504;DP=12423;EAS_AF=0.2629;AMR_AF=0.3012;AFR_AF=0.677;EUR_AF=0.2157;SAS_AF=0.2454;AA=A|||;VT=SNP
8	143663177	rs9693269	G	A	100	PASS	AC=628;AF=0.125399;AN=5008;NS=2504;DP=14527;EAS_AF=0.1657;AMR_AF=0.0389;AFR_AF=0.2284;EUR_AF=0.0268;SAS_AF=0.1074;AA=G|||;VT=SNP
8	143663993	rs12550657	T	A	100	PASS	AC=1283;AF=0.25619;AN=5008;NS=2504;DP=16764;EAS_AF=0.2649;AMR_AF=0.2795;AFR_AF=0.3154;EUR_AF=0.1809;SAS_AF=0.228;AA=T|||;VT=SNP
8	143664312	rs3934486	A	G	100	PASS	AC=1586;AF=0.316693;AN=5008;NS=2504;DP=16820;EAS_AF=0.2669;AMR_AF=0.2896;AFR_AF=0.531;EUR_AF=0.1829;SAS_AF=0.2352;AA=a|||;VT=SNP
8	143664377	rs3934485	T	G	100	PASS	AC=1591;AF=0.317692;AN=5008;NS=2504;DP=14456;EAS_AF=0.2649;AMR_AF=0.2882;AFR_AF=0.531;EUR_AF=0.1948;SAS_AF=0.2311;AA=G|||;VT=SNP
8	143664642	rs4977028	T	C	100	PASS	AC=1574;AF=0.314297;AN=5008;NS=2504;DP=16068;EAS_AF=0.2649;AMR_AF=0.2882;AFR_AF=0.5303;EUR_AF=0.1819;SAS_AF=0.228;AA=C|||;VT=SNP
8	143664935	rs12550800	A	C	100	PASS	AC=1431;AF=0.285743;AN=5008;NS=2504;DP=15208;EAS_AF=0.2302;AMR_AF=0.2853;AFR_AF=0.4516;EUR_AF=0.1819;SAS_AF=0.226;AA=C|||;VT=SNP
8	143665801	rs74371594	C	A	100	PASS	AC=1236;AF=0.246805;AN=5008;NS=2504;DP=16166;EAS_AF=0.2302;AMR_AF=0.2695;AFR_AF=0.3185;EUR_AF=0.175;SAS_AF=0.2249;AA=C|||;VT=SNP
8	143665895	rs12114356	G	A	100	PASS	AC=1235;AF=0.246605;AN=5008;NS=2504;DP=15282;EAS_AF=0.2302;AMR_AF=0.2695;AFR_AF=0.3177;EUR_AF=0.175;SAS_AF=0.2249;AA=G|||;VT=SNP
8	143666351	rs4977029	T	A	100	PASS	AC=2025;AF=0.404353;AN=5008;NS=2504;DP=15957;EAS_AF=0.4177;AMR_AF=0.3156;AFR_AF=0.6505;EUR_AF=0.2058;SAS_AF=0.3252;AA=A|||;VT=SNP
8	143666909	rs6981256	C	A	100	PASS	AC=1439;AF=0.28734;AN=5008;NS=2504;DP=13961;EAS_AF=0.2312;AMR_AF=0.2839;AFR_AF=0.4546;EUR_AF=0.1759;SAS_AF=0.2362;AA=c|||;VT=SNP
8	143668646	rs67544367	G	T	100	PASS	AC=1309;AF=0.261382;AN=5008;NS=2504;DP=12123;EAS_AF=0.5962;AMR_AF=0.1081;AFR_AF=0.1293;EUR_AF=0.1362;SAS_AF=0.3323;AA=g|||;VT=SNP
8	143668660	rs35975098	A	G	100	PASS	AC=678;AF=0.135383;AN=5008;NS=2504;DP=11521;EAS_AF=0.1627;AMR_AF=0.1196;AFR_AF=0.0076;EUR_AF=0.2078;SAS_AF=0.2168;AA=A|||;VT=SNP
8	143669254	rs7830152	A	G	100	PASS	AC=2928;AF=0.584665;AN=5008;NS=2504;DP=13307;EAS_AF=0.8294;AMR_AF=0.4121;AFR_AF=0.7012;EUR_AF=0.331;SAS_AF=0.5583;AA=a|||;VT=SNP
8	143669259	rs34968423	G	A	100	PASS	AC=962;AF=0.192093;AN=5008;NS=2504;DP=13216;EAS_AF=0.2292;AMR_AF=0.2277;AFR_AF=0.1884;EUR_AF=0.1143;SAS_AF=0.2137;AA=G|||;VT=SNP
8	143669320	rs13276933	C	A	100	PASS	AC=1201;AF=0.239816;AN=5008;NS=2504;DP=14924;EAS_AF=0.2312;AMR_AF=0.2795;AFR_AF=0.2867;EUR_AF=0.1799;SAS_AF=0.2188;AA=c|||;VT=SNP
8	143669629	rs4977095	T	C	100	PASS	AC=1460;AF=0.291534;AN=5008;NS=2504;DP=17756;EAS_AF=0.2321;AMR_AF=0.2968;AFR_AF=0.4554;EUR_AF=0.1948;SAS_AF=0.227;AA=C|||;VT=SNP
8	143670348	rs35198054	C	A	100	PASS	AC=1217;AF=0.243011;AN=5008;NS=2504;DP=15890;EAS_AF=0.2321;AMR_AF=0.2839;AFR_AF=0.2814;EUR_AF=0.1928;SAS_AF=0.2249;AA=C|||;VT=SNP
8	143670375	rs35388004	G	C	100	PASS	AC=1217;AF=0.243011;AN=5008;NS=2504;DP=15700;EAS_AF=0.2321;AMR_AF=0.2839;AFR_AF=0.2814;EUR_AF=0.1928;SAS_AF=0.2249;AA=G|||;VT=SNP
8	143671470	rs56997568	G	A	100	PASS	AC=1313;AF=0.262181;AN=5008;NS=2504;DP=15745;EAS_AF=0.5962;AMR_AF=0.1095;AFR_AF=0.1339;EUR_AF=0.1342;SAS_AF=0.3313;AA=g|||;VT=SNP
8	143671615	rs10105842	C	T	100	PASS	AC=1305;AF=0.260583;AN=5008;NS=2504;DP=18888;EAS_AF=0.5962;AMR_AF=0.1095;AFR_AF=0.1278;EUR_AF=0.1342;SAS_AF=0.3313;AA=C|||;VT=SNP
8	143672207	rs7829377	A	G	100	PASS	AC=1356;AF=0.270767;AN=5008;NS=2504;DP=17893;EAS_AF=0.2321;AMR_AF=0.2896;AFR_AF=0.3828;EUR_AF=0.1938;SAS_AF=0.2249;AA=G|||;VT=SNP
8	143672277	rs7829502	A	G	100	PASS	AC=1356;AF=0.270767;AN=5008;NS=2504;DP=18679;EAS_AF=0.2321;AMR_AF=0.2896;AFR_AF=0.3828;EUR_AF=0.1938;SAS_AF=0.2249;AA=G|||;VT=SNP
8	143672279	rs36065674	A	G	100	PASS	AC=680;AF=0.135783;AN=5008;NS=2504;DP=18838;EAS_AF=0.1637;AMR_AF=0.121;AFR_AF=0.0083;EUR_AF=0.2078;SAS_AF=0.2157;AA=A|||;VT=SNP
8	143672820	rs7008589	T	C	100	PASS	AC=1355;AF=0.270567;AN=5008;NS=2504;DP=21543;EAS_AF=0.2312;AMR_AF=0.2896;AFR_AF=0.3828;EUR_AF=0.1938;SAS_AF=0.2249;AA=C|||;VT=SNP
8	143673042	rs6996665	C	T	100	PASS	AC=1355;AF=0.270567;AN=5008;NS=2504;DP=18500;EAS_AF=0.2312;AMR_AF=0.2896;AFR_AF=0.3828;EUR_AF=0.1938;SAS_AF=0.2249;AA=C|||;VT=SNP
8	143673177	rs6982042	G	A	100	PASS	AC=1196;AF=0.238818;AN=5008;NS=2504;DP=19996;EAS_AF=0.2312;AMR_AF=0.2824;AFR_AF=0.267;EUR_AF=0.1928;SAS_AF=0.2249;AA=G|||;VT=SNP
8	143673205	rs7009197	T	C	100	PASS	AC=1397;AF=0.278954;AN=5008;NS=2504;DP=20398;EAS_AF=0.2312;AMR_AF=0.2939;AFR_AF=0.4123;EUR_AF=0.1938;SAS_AF=0.2249;AA=C|||;VT=SNP
8	143673435	rs6583650	T	C	100	PASS	AC=1355;AF=0.270567;AN=5008;NS=2504;DP=18973;EAS_AF=0.2312;AMR_AF=0.2896;AFR_AF=0.3828;EUR_AF=0.1938;SAS_AF=0.2249;AA=C|||;VT=SNP
8	143673519	rs117137177	C	T	100	PASS	AC=97;AF=0.019369;AN=5008;NS=2504;DP=17955;EAS_AF=0.002;AMR_AF=0.0245;AFR_AF=0.0023;EUR_AF=0.0457;SAS_AF=0.0297;AA=C|||;VT=SNP
8	143673522	rs6583652	C	G	100	PASS	AC=1359;AF=0.271366;AN=5008;NS=2504;DP=17875;EAS_AF=0.2321;AMR_AF=0.2896;AFR_AF=0.3835;EUR_AF=0.1938;SAS_AF=0.227;AA=C|||;VT=SNP
8	143673844	rs6583653	T	G	100	PASS	AC=1355;AF=0.270567;AN=5008;NS=2504;DP=20150;EAS_AF=0.2312;AMR_AF=0.2896;AFR_AF=0.3828;EUR_AF=0.1938;SAS_AF=0.2249;AA=G|||;VT=SNP
8	143674029	rs7838716	A	G	100	PASS	AC=1355;AF=0.270567;AN=5008;NS=2504;DP=17910;EAS_AF=0.2312;AMR_AF=0.2911;AFR_AF=0.3828;EUR_AF=0.1938;SAS_AF=0.2239;AA=G|||;VT=SNP
8	143674038	rs4977096	C	T	100	PASS	AC=1355;AF=0.270567;AN=5008;NS=2504;DP=18023;EAS_AF=0.2312;AMR_AF=0.2911;AFR_AF=0.3828;EUR_AF=0.1938;SAS_AF=0.2239;AA=C|||;VT=SNP
8	143674173	rs4977097	G	A	100	PASS	AC=1355;AF=0.270567;AN=5008;NS=2504;DP=21073;EAS_AF=0.2312;AMR_AF=0.2896;AFR_AF=0.3828;EUR_AF=0.1938;SAS_AF=0.2249;AA=A|||;VT=SNP
8	143674323	rs4977098	A	G	100	PASS	AC=1341;AF=0.267772;AN=5008;NS=2504;DP=20291;EAS_AF=0.2312;AMR_AF=0.281;AFR_AF=0.3812;EUR_AF=0.1879;SAS_AF=0.2249;AA=A|||;VT=SNP
8	143674684	rs7465048	A	G	100	PASS	AC=1343;AF=0.268171;AN=5008;NS=2504;DP=17116;EAS_AF=0.2312;AMR_AF=0.2896;AFR_AF=0.3744;EUR_AF=0.1938;SAS_AF=0.2239;AA=G|||;VT=SNP
8	143674829	rs4977099	T	C	100	PASS	AC=1326;AF=0.264776;AN=5008;NS=2504;DP=18285;EAS_AF=0.2312;AMR_AF=0.2867;AFR_AF=0.3631;EUR_AF=0.1938;SAS_AF=0.2239;AA=T|||;VT=SNP
8	143675222	rs7843869	A	G	100	PASS	AC=1320;AF=0.263578;AN=5008;NS=2504;DP=16821;EAS_AF=0.2321;AMR_AF=0.2867;AFR_AF=0.357;EUR_AF=0.1948;SAS_AF=0.2239;AA=G|||;VT=SNP
8	143675361	rs7813075	A	C	100	PASS	AC=1312;AF=0.261981;AN=5008;NS=2504;DP=13812;EAS_AF=0.2312;AMR_AF=0.2867;AFR_AF=0.3525;EUR_AF=0.1938;SAS_AF=0.2239;AA=C|||;VT=SNP
8	143675480	rs7827340	G	A	100	PASS	AC=1316;AF=0.26278;AN=5008;NS=2504;DP=17075;EAS_AF=0.2312;AMR_AF=0.2867;AFR_AF=0.3548;EUR_AF=0.1948;SAS_AF=0.2239;AA=G|||;VT=SNP
8	143675815	rs73375876	T	C	100	PASS	AC=1532;AF=0.305911;AN=5008;NS=2504;DP=18071;EAS_AF=0.2302;AMR_AF=0.3012;AFR_AF=0.5121;EUR_AF=0.1938;SAS_AF=0.2239;AA=C|||;VT=SNP
8	143676026	rs4977021	C	T	100	PASS	AC=1244;AF=0.248403;AN=5008;NS=2504;DP=13559;EAS_AF=0.2312;AMR_AF=0.2767;AFR_AF=0.3147;EUR_AF=0.1869;SAS_AF=0.2198;AA=C|||;VT=SNP
8	143676923	rs12543119	C	G	100	PASS	AC=1283;AF=0.25619;AN=5008;NS=2504;DP=15589;EAS_AF=0.2232;AMR_AF=0.2795;AFR_AF=0.3449;EUR_AF=0.1869;SAS_AF=0.2249;AA=C|||;VT=SNP
8	143677647	rs4977022	C	T	100	PASS	AC=1298;AF=0.259185;AN=5008;NS=2504;DP=17426;EAS_AF=0.2302;AMR_AF=0.2795;AFR_AF=0.3495;EUR_AF=0.1869;SAS_AF=0.227;AA=T|||;VT=SNP
8	143677819	rs4977101	A	G	100	PASS	AC=1294;AF=0.258387;AN=5008;NS=2504;DP=17757;EAS_AF=0.2321;AMR_AF=0.281;AFR_AF=0.3442;EUR_AF=0.1869;SAS_AF=0.227;AA=G|||;VT=SNP
8	143678427	rs7463057	T	C	100	PASS	AC=1486;AF=0.296725;AN=5008;NS=2504;DP=17505;EAS_AF=0.2302;AMR_AF=0.2882;AFR_AF=0.4856;EUR_AF=0.1889;SAS_AF=0.227;AA=C|||;VT=SNP
8	143678997	rs12545653	G	C	100	PASS	AC=1306;AF=0.260783;AN=5008;NS=2504;DP=16909;EAS_AF=0.2321;AMR_AF=0.2795;AFR_AF=0.3495;EUR_AF=0.1869;SAS_AF=0.2331;AA=C|||;VT=SNP
8	143679282	rs35036243	T	C	100	PASS	AC=1315;AF=0.26258;AN=5008;NS=2504;DP=16767;EAS_AF=0.2312;AMR_AF=0.2795;AFR_AF=0.357;EUR_AF=0.1869;SAS_AF=0.2331;AA=T|||;VT=SNP
8	143679457	rs73716437	A	C	100	PASS	AC=1288;AF=0.257188;AN=5008;NS=2504;DP=14497;EAS_AF=0.2312;AMR_AF=0.2767;AFR_AF=0.3374;EUR_AF=0.1879;SAS_AF=0.2331;AA=C|||;VT=SNP
8	143680772	rs66671632	C	T	100	PASS	AC=1386;AF=0.276757;AN=5008;NS=2504;DP=17434;EAS_AF=0.4841;AMR_AF=0.1138;AFR_AF=0.3079;EUR_AF=0.1203;SAS_AF=0.2975;AA=C|||;VT=SNP
8	143681389	rs34492225	G	C	100	PASS	AC=1207;AF=0.241014;AN=5008;NS=2504;DP=19778;EAS_AF=0.249;AMR_AF=0.1945;AFR_AF=0.2231;EUR_AF=0.2734;SAS_AF=0.2566;AA=G|||;VT=SNP
8	143681498	rs35775616	C	T	100	PASS	AC=829;AF=0.165535;AN=5008;NS=2504;DP=19635;EAS_AF=0.1597;AMR_AF=0.1772;AFR_AF=0.0227;EUR_AF=0.2674;SAS_AF=0.2515;AA=T|||;VT=SNP
8	143681600	rs35083967	G	A	100	PASS	AC=1125;AF=0.224641;AN=5008;NS=2504;DP=18446;EAS_AF=0.2331;AMR_AF=0.2637;AFR_AF=0.2186;EUR_AF=0.1849;SAS_AF=0.2372;AA=G|||;VT=SNP
8	143681626	rs74460442	C	T	100	PASS	AC=165;AF=0.0329473;AN=5008;NS=2504;DP=18102;EAS_AF=0.0228;AMR_AF=0.0187;AFR_AF=0.0416;EUR_AF=0.0378;SAS_AF=0.0368;AA=C|||;VT=SNP
8	143681757	rs6985722	A	G	100	PASS	AC=4157;AF=0.830072;AN=5008;NS=2504;DP=16862;EAS_AF=0.9931;AMR_AF=0.6023;AFR_AF=0.9705;EUR_AF=0.6044;SAS_AF=0.8661;AA=G|||;VT=SNP
8	143681796	rs36050651	A	G	100	PASS	AC=1593;AF=0.318091;AN=5008;NS=2504;DP=17650;EAS_AF=0.1964;AMR_AF=0.2248;AFR_AF=0.5023;EUR_AF=0.2853;SAS_AF=0.2945;AA=A|||;VT=SNP
8	143681901	rs6985894	A	G	100	PASS	AC=3915;AF=0.781749;AN=5008;NS=2504;DP=16546;EAS_AF=0.9931;AMR_AF=0.5893;AFR_AF=0.8109;EUR_AF=0.6024;SAS_AF=0.8456;AA=G|||;VT=SNP
8	143682240	rs7002055	G	T	100	PASS	AC=1388;AF=0.277157;AN=5008;NS=2504;DP=14705;EAS_AF=0.2153;AMR_AF=0.2896;AFR_AF=0.4123;EUR_AF=0.2048;SAS_AF=0.2239;AA=G|||;VT=SNP
8	143682428	rs7835613	G	A	100	PASS	AC=1175;AF=0.234625;AN=5008;NS=2504;DP=14721;EAS_AF=0.1865;AMR_AF=0.1974;AFR_AF=0.211;EUR_AF=0.2823;SAS_AF=0.2935;AA=G|||;VT=SNP
8	143682867	rs12546658	T	C	100	PASS	AC=4037;AF=0.80611;AN=5008;NS=2504;DP=14979;EAS_AF=0.9931;AMR_AF=0.6037;AFR_AF=0.8971;EUR_AF=0.6014;SAS_AF=0.8446;AA=C|||;VT=SNP
8	143682917	rs13250908	A	G	100	PASS	AC=4049;AF=0.808506;AN=5008;NS=2504;DP=15537;EAS_AF=0.9931;AMR_AF=0.6037;AFR_AF=0.9062;EUR_AF=0.6014;SAS_AF=0.8446;AA=G|||;VT=SNP
8	143682952	rs13250947	A	G	100	PASS	AC=4042;AF=0.807109;AN=5008;NS=2504;DP=16378;EAS_AF=0.9931;AMR_AF=0.6037;AFR_AF=0.9009;EUR_AF=0.6004;SAS_AF=0.8456;AA=a|||;VT=SNP
8	143683054	rs79477885	A	G	100	PASS	AC=1364;AF=0.272364;AN=5008;NS=2504;DP=19462;EAS_AF=0.2163;AMR_AF=0.2781;AFR_AF=0.4145;EUR_AF=0.1879;SAS_AF=0.2209;AA=A|||;VT=SNP
8	143683210	rs57469704	G	A	100	PASS	AC=1279;AF=0.255391;AN=5008;NS=2504;DP=14795;EAS_AF=0.2173;AMR_AF=0.2738;AFR_AF=0.3563;EUR_AF=0.1839;SAS_AF=0.2188;AA=G|||;VT=SNP
8	143683567	rs13259747	A	C	100	PASS	AC=1268;AF=0.253195;AN=5008;NS=2504;DP=18210;EAS_AF=0.1885;AMR_AF=0.2046;AFR_AF=0.2761;EUR_AF=0.2833;SAS_AF=0.2924;AA=C|||;VT=SNP
8	143683582	rs13258638	C	T	100	PASS	AC=1179;AF=0.235423;AN=5008;NS=2504;DP=18330;EAS_AF=0.1885;AMR_AF=0.2017;AFR_AF=0.2126;EUR_AF=0.2813;SAS_AF=0.2914;AA=C|||;VT=SNP
8	143683716	rs13257059	G	A	100	PASS	AC=4077;AF=0.814097;AN=5008;NS=2504;DP=17728;EAS_AF=0.9931;AMR_AF=0.6037;AFR_AF=0.9304;EUR_AF=0.5974;SAS_AF=0.8446;AA=g|||;VT=SNP
8	143683784	rs35476574	C	A	100	PASS	AC=1180;AF=0.235623;AN=5008;NS=2504;DP=18158;EAS_AF=0.1875;AMR_AF=0.2017;AFR_AF=0.2126;EUR_AF=0.2823;SAS_AF=0.2924;AA=C|||;VT=SNP
8	143684165	rs60970334	C	G	100	PASS	AC=1314;AF=0.26238;AN=5008;NS=2504;DP=14759;EAS_AF=0.5903;AMR_AF=0.1138;AFR_AF=0.1377;EUR_AF=0.1322;SAS_AF=0.3323;AA=c|||;VT=SNP
8	143684655	rs58986836	C	T	100	PASS	AC=4081;AF=0.814896;AN=5008;NS=2504;DP=15977;EAS_AF=0.9921;AMR_AF=0.6052;AFR_AF=0.9312;EUR_AF=0.6004;SAS_AF=0.8446;AA=t|||;VT=SNP
8	143685116	rs7017842	G	A	100	PASS	AC=1189;AF=0.23742;AN=5008;NS=2504;DP=17946;EAS_AF=0.1617;AMR_AF=0.2032;AFR_AF=0.2383;EUR_AF=0.2823;SAS_AF=0.2924;AA=G|||;VT=SNP
8	143685578	rs73375896	T	C	100	PASS	AC=2524;AF=0.503994;AN=5008;NS=2504;DP=16877;EAS_AF=0.4028;AMR_AF=0.4813;AFR_AF=0.615;EUR_AF=0.4672;SAS_AF=0.5123;AA=T|||;VT=SNP
8	143685680	rs13276754	G	A	100	PASS	AC=1399;AF=0.279353;AN=5008;NS=2504;DP=16832;EAS_AF=0.5903;AMR_AF=0.1167;AFR_AF=0.1944;EUR_AF=0.1332;SAS_AF=0.3395;AA=G|||;VT=SNP
8	143685933	rs35868630	G	A	100	PASS	AC=1198;AF=0.239217;AN=5008;NS=2504;DP=15898;EAS_AF=0.1865;AMR_AF=0.2017;AFR_AF=0.2262;EUR_AF=0.2833;SAS_AF=0.2924;AA=G|||;VT=SNP
8	143686206	rs9694236	T	G	100	PASS	AC=4055;AF=0.809704;AN=5008;NS=2504;DP=16235;EAS_AF=0.9931;AMR_AF=0.6037;AFR_AF=0.9062;EUR_AF=0.6004;SAS_AF=0.8517;AA=G|||;VT=SNP
8	143686221	rs9694015	A	G	100	PASS	AC=4055;AF=0.809704;AN=5008;NS=2504;DP=16419;EAS_AF=0.9931;AMR_AF=0.6037;AFR_AF=0.9062;EUR_AF=0.6004;SAS_AF=0.8517;AA=A|||;VT=SNP
8	143686676	rs10087300	G	A	100	PASS	AC=1408;AF=0.28115;AN=5008;NS=2504;DP=17316;EAS_AF=0.5992;AMR_AF=0.1167;AFR_AF=0.1944;EUR_AF=0.1332;SAS_AF=0.3395;AA=G|||;VT=SNP
8	143686995	rs9324593	A	G	100	PASS	AC=1451;AF=0.289736;AN=5008;NS=2504;DP=18021;EAS_AF=0.5883;AMR_AF=0.1196;AFR_AF=0.2345;EUR_AF=0.1342;SAS_AF=0.3374;AA=G|||;VT=SNP
8	143687392	rs11994668	G	T	100	PASS	AC=1201;AF=0.239816;AN=5008;NS=2504;DP=16944;EAS_AF=0.1875;AMR_AF=0.2032;AFR_AF=0.2284;EUR_AF=0.2823;SAS_AF=0.2914;AA=g|||;VT=SNP
8	143687456	rs13254010	T	C	100	PASS	AC=3877;AF=0.774161;AN=5008;NS=2504;DP=16884;EAS_AF=0.9931;AMR_AF=0.5922;AFR_AF=0.7776;EUR_AF=0.6004;SAS_AF=0.8517;AA=c|||;VT=SNP
8	143687508	rs28532766	C	T	100	PASS	AC=1399;AF=0.279353;AN=5008;NS=2504;DP=18163;EAS_AF=0.5903;AMR_AF=0.1167;AFR_AF=0.1944;EUR_AF=0.1332;SAS_AF=0.3395;AA=c|||;VT=SNP
8	143687713	rs28675879	C	A	100	PASS	AC=1399;AF=0.279353;AN=5008;NS=2504;DP=7464;EAS_AF=0.5903;AMR_AF=0.1167;AFR_AF=0.1944;EUR_AF=0.1332;SAS_AF=0.3395;AA=c|||;VT=SNP
8	143688003	rs12680428	G	A	100	PASS	AC=1401;AF=0.279752;AN=5008;NS=2504;DP=17557;EAS_AF=0.5903;AMR_AF=0.1167;AFR_AF=0.1944;EUR_AF=0.1332;SAS_AF=0.3415;AA=g|||;VT=SNP
8	143688096	rs12678540	A	G	100	PASS	AC=4089;AF=0.816494;AN=5008;NS=2504;DP=18642;EAS_AF=0.9931;AMR_AF=0.6052;AFR_AF=0.9312;EUR_AF=0.6014;SAS_AF=0.8507;AA=N|||;VT=SNP
8	143688138	rs58105878	T	C	100	PASS	AC=2478;AF=0.494808;AN=5008;NS=2504;DP=16149;EAS_AF=0.4028;AMR_AF=0.4755;AFR_AF=0.5832;EUR_AF=0.4682;SAS_AF=0.5112;AA=t|||;VT=SNP
8	143688294	rs12680931	G	C	100	PASS	AC=4037;AF=0.80611;AN=5008;NS=2504;DP=9351;EAS_AF=0.9931;AMR_AF=0.6052;AFR_AF=0.8911;EUR_AF=0.6014;SAS_AF=0.8517;AA=c|||;VT=SNP
8	143688896	rs10103454	C	A	100	PASS	AC=3987;AF=0.796126;AN=5008;NS=2504;DP=11921;EAS_AF=0.9931;AMR_AF=0.6009;AFR_AF=0.8555;EUR_AF=0.6014;SAS_AF=0.8517;AA=A|||;VT=SNP
8	143689390	rs12544751	C	T	100	PASS	AC=3843;AF=0.767372;AN=5008;NS=2504;DP=20374;EAS_AF=0.9931;AMR_AF=0.6023;AFR_AF=0.7337;EUR_AF=0.6153;SAS_AF=0.8538;AA=C|||;VT=SNP
8	143689422	rs12544773	C	G	100	PASS	AC=2619;AF=0.522963;AN=5008;NS=2504;DP=18485;EAS_AF=0.4058;AMR_AF=0.5086;AFR_AF=0.6263;EUR_AF=0.5139;SAS_AF=0.5235;AA=C|||;VT=SNP
8	143690833	rs10110456	G	A	100	PASS	AC=1219;AF=0.243411;AN=5008;NS=2504;DP=18417;EAS_AF=0.5972;AMR_AF=0.0807;AFR_AF=0.1142;EUR_AF=0.0885;SAS_AF=0.3282;AA=G|||;VT=SNP
8	143690844	rs79657550	C	G	100	PASS	AC=1149;AF=0.229433;AN=5008;NS=2504;DP=18653;EAS_AF=0.2083;AMR_AF=0.2925;AFR_AF=0.205;EUR_AF=0.2336;SAS_AF=0.2352;AA=C|||;VT=SNP
8	143691077	rs11167152	G	C	100	PASS	AC=4057;AF=0.810104;AN=5008;NS=2504;DP=19964;EAS_AF=0.9931;AMR_AF=0.6037;AFR_AF=0.9062;EUR_AF=0.6014;SAS_AF=0.8528;AA=C|||;VT=SNP
8	143691634	rs60275617	A	G	100	PASS	AC=1238;AF=0.247204;AN=5008;NS=2504;DP=18850;EAS_AF=0.2083;AMR_AF=0.2968;AFR_AF=0.27;EUR_AF=0.2336;SAS_AF=0.2352;AA=A|||;VT=SNP
8	143691838	rs7465272	T	A	100	PASS	AC=1011;AF=0.201877;AN=5008;NS=2504;DP=23549;EAS_AF=0.1835;AMR_AF=0.183;AFR_AF=0.1074;EUR_AF=0.2724;SAS_AF=0.2894;AA=t|||;VT=SNP
8	143692087	rs13252981	A	C	100	PASS	AC=4167;AF=0.832069;AN=5008;NS=2504;DP=18583;EAS_AF=0.9931;AMR_AF=0.6124;AFR_AF=0.9781;EUR_AF=0.6074;SAS_AF=0.8558;AA=c|||;VT=SNP
8	143692326	rs36044474	G	C	100	PASS	AC=2515;AF=0.502196;AN=5008;NS=2504;DP=16797;EAS_AF=0.3938;AMR_AF=0.4957;AFR_AF=0.5681;EUR_AF=0.508;SAS_AF=0.5235;AA=C|||;VT=SNP
8	143692395	rs13260813	A	C	100	PASS	AC=1266;AF=0.252796;AN=5008;NS=2504;DP=18684;EAS_AF=0.5982;AMR_AF=0.0937;AFR_AF=0.1384;EUR_AF=0.0924;SAS_AF=0.3292;AA=A|||;VT=SNP
8	143692781	rs77080405	C	T	100	PASS	AC=1127;AF=0.22504;AN=5008;NS=2504;DP=16967;EAS_AF=0.2093;AMR_AF=0.2925;AFR_AF=0.1936;EUR_AF=0.2336;SAS_AF=0.227;AA=C|||;VT=SNP
8	143693384	rs76315763	G	C	100	PASS	AC=1606;AF=0.320687;AN=5008;NS=2504;DP=13519;EAS_AF=0.3978;AMR_AF=0.3055;AFR_AF=0.3169;EUR_AF=0.2505;SAS_AF=0.3292;AA=C|||;VT=SNP
8	143693411	rs35900184	C	T	100	PASS	AC=1394;AF=0.278355;AN=5008;NS=2504;DP=13615;EAS_AF=0.1835;AMR_AF=0.2046;AFR_AF=0.3858;EUR_AF=0.2744;SAS_AF=0.2873;AA=C|||;VT=SNP
8	143694184	rs10097505	G	A	100	PASS	AC=2155;AF=0.430312;AN=5008;NS=2504;DP=15285;EAS_AF=0.3958;AMR_AF=0.5029;AFR_AF=0.4183;EUR_AF=0.4771;SAS_AF=0.3824;AA=G|||;VT=SNP
8	143694775	rs28686812	G	C	100	PASS	AC=2507;AF=0.500599;AN=5008;NS=2504;DP=11277;EAS_AF=0.3948;AMR_AF=0.4928;AFR_AF=0.5651;EUR_AF=0.508;SAS_AF=0.5204;AA=G|||;VT=SNP;EX_TARGET
8	143695144	rs2234911	G	A	100	PASS	AC=2463;AF=0.491813;AN=5008;NS=2504;DP=12777;EAS_AF=0.6042;AMR_AF=0.5043;AFR_AF=0.4032;EUR_AF=0.492;SAS_AF=0.4867;AA=g|||;VT=SNP;EX_TARGET
8	143695678	rs28403912	A	G	100	PASS	AC=3874;AF=0.773562;AN=5008;NS=2504;DP=9603;EAS_AF=0.8125;AMR_AF=0.8127;AFR_AF=0.7958;EUR_AF=0.7266;SAS_AF=0.7239;AA=G|||;VT=SNP
8	143695681	rs28641083	G	C	100	PASS	AC=3874;AF=0.773562;AN=5008;NS=2504;DP=9585;EAS_AF=0.8125;AMR_AF=0.8127;AFR_AF=0.7958;EUR_AF=0.7266;SAS_AF=0.7239;AA=G|||;VT=SNP
8	143695772	rs72614036	C	T	100	PASS	AC=1226;AF=0.244808;AN=5008;NS=2504;DP=8300;EAS_AF=0.5982;AMR_AF=0.0836;AFR_AF=0.1142;EUR_AF=0.0885;SAS_AF=0.3323;AA=C|||;VT=SNP
8	143695825	rs28420666	C	G	100	PASS	AC=3983;AF=0.795327;AN=5008;NS=2504;DP=7559;EAS_AF=0.8125;AMR_AF=0.8156;AFR_AF=0.8744;EUR_AF=0.7276;SAS_AF=0.726;AA=G|||;VT=SNP
8	143696041	rs28427138	A	G	100	PASS	AC=2763;AF=0.551717;AN=5008;NS=2504;DP=7649;EAS_AF=0.5962;AMR_AF=0.5202;AFR_AF=0.6248;EUR_AF=0.4891;SAS_AF=0.4939;AA=G|||;VT=SNP
8	143696080	rs28734952	A	G	100	PASS	AC=2641;AF=0.527356;AN=5008;NS=2504;DP=8267;EAS_AF=0.5952;AMR_AF=0.5159;AFR_AF=0.5356;EUR_AF=0.4891;SAS_AF=0.4939;AA=G|||;VT=SNP
8	143696234	rs28489307	C	G	100	PASS	AC=2623;AF=0.523762;AN=5008;NS=2504;DP=11262;EAS_AF=0.5952;AMR_AF=0.5144;AFR_AF=0.5234;EUR_AF=0.4891;SAS_AF=0.4928;AA=G|||;VT=SNP
8	143696832	rs28625055	G	A	100	PASS	AC=1513;AF=0.302117;AN=5008;NS=2504;DP=13248;EAS_AF=0.2083;AMR_AF=0.3098;AFR_AF=0.4811;EUR_AF=0.2247;SAS_AF=0.2311;AA=G|||;VT=SNP
8	143697484	rs28451207	A	C	100	PASS	AC=2597;AF=0.51857;AN=5008;NS=2504;DP=9025;EAS_AF=0.6042;AMR_AF=0.5115;AFR_AF=0.4962;EUR_AF=0.493;SAS_AF=0.4918;AA=C|||;VT=SNP
8	143697902	rs28620047	G	A	100	PASS	AC=1027;AF=0.205072;AN=5008;NS=2504;DP=16527;EAS_AF=0.1875;AMR_AF=0.1859;AFR_AF=0.1248;EUR_AF=0.2744;SAS_AF=0.274;AA=G|||;VT=SNP
8	143698134	rs28584159	G	A	100	PASS	AC=972;AF=0.194089;AN=5008;NS=2504;DP=16617;EAS_AF=0.006;AMR_AF=0.4063;AFR_AF=0.1029;EUR_AF=0.4006;SAS_AF=0.1483;AA=G|||;VT=SNP
8	143698404	rs28400431	C	A	100	PASS	AC=2137;AF=0.426717;AN=5008;NS=2504;DP=13248;EAS_AF=0.3948;AMR_AF=0.4986;AFR_AF=0.3979;EUR_AF=0.4732;SAS_AF=0.3998;AA=A|||;VT=SNP
8	143698721	rs28410716	A	G	100	PASS	AC=3965;AF=0.791733;AN=5008;NS=2504;DP=13037;EAS_AF=0.8284;AMR_AF=0.8127;AFR_AF=0.8517;EUR_AF=0.7256;SAS_AF=0.726;AA=A|||;VT=SNP
8	143699526	rs28626462	A	C	100	PASS	AC=3955;AF=0.789736;AN=5008;NS=2504;DP=16306;EAS_AF=0.8145;AMR_AF=0.8156;AFR_AF=0.8533;EUR_AF=0.7256;SAS_AF=0.726;AA=C|||;VT=SNP
8	143699952	rs62513322	T	C	100	PASS	AC=906;AF=0.180911;AN=5008;NS=2504;DP=18975;EAS_AF=0.006;AMR_AF=0.3919;AFR_AF=0.0598;EUR_AF=0.3996;SAS_AF=0.1503;AA=T|||;VT=SNP
8	143701732	rs79905110	G	A	100	PASS	AC=870;AF=0.173722;AN=5008;NS=2504;DP=20262;EAS_AF=0.3016;AMR_AF=0.0965;AFR_AF=0.1422;EUR_AF=0.0954;SAS_AF=0.2198;AA=g|||;VT=SNP
8	143704432	rs28585009	T	C	100	PASS	AC=2867;AF=0.572484;AN=5008;NS=2504;DP=17023;EAS_AF=0.6935;AMR_AF=0.6916;AFR_AF=0.3411;EUR_AF=0.6789;SAS_AF=0.5665;AA=T|||;VT=SNP
8	143704521	rs28593555	A	T	100	PASS	AC=1023;AF=0.204273;AN=5008;NS=2504;DP=17837;EAS_AF=0.003;AMR_AF=0.3919;AFR_AF=0.1619;EUR_AF=0.3857;SAS_AF=0.1493;AA=T|||;VT=SNP
8	143705664	rs73716484	C	G	100	PASS	AC=360;AF=0.071885;AN=5008;NS=2504;DP=14916;EAS_AF=0.0248;AMR_AF=0.0317;AFR_AF=0.1921;EUR_AF=0.0467;SAS_AF=0.0123;AA=c|||;VT=SNP
8	143705971	rs77107153	G	A	100	PASS	AC=97;AF=0.019369;AN=5008;NS=2504;DP=15748;EAS_AF=0.0248;AMR_AF=0.0187;AFR_AF=0.003;EUR_AF=0.0437;SAS_AF=0.0112;AA=g|||;VT=SNP
8	143706784	rs28682551	A	G	100	PASS	AC=3129;AF=0.6248;AN=5008;NS=2504;DP=16962;EAS_AF=0.5258;AMR_AF=0.7378;AFR_AF=0.7216;EUR_AF=0.667;SAS_AF=0.4724;AA=a|||;VT=SNP
8	143707473	rs28473387	T	C	100	PASS	AC=2439;AF=0.487021;AN=5008;NS=2504;DP=23841;EAS_AF=0.2212;AMR_AF=0.7161;AFR_AF=0.5401;EUR_AF=0.659;SAS_AF=0.3497;AA=N|||;VT=SNP
8	143707530	rs56370107	C	T	100	PASS	AC=2104;AF=0.420128;AN=5008;NS=2504;DP=21937;EAS_AF=0.1756;AMR_AF=0.683;AFR_AF=0.385;EUR_AF=0.6133;SAS_AF=0.3344;AA=-|||;VT=SNP
8	143708457	rs79830437	C	T	100	PASS	AC=49;AF=0.00978435;AN=5008;NS=2504;DP=19156;EAS_AF=0.0288;AMR_AF=0.0086;AFR_AF=0;EUR_AF=0.0089;SAS_AF=0.0051;AA=c|||;VT=SNP
8	143709351	rs28406558	C	T	100	PASS	AC=2420;AF=0.483227;AN=5008;NS=2504;DP=18284;EAS_AF=0.4603;AMR_AF=0.6859;AFR_AF=0.3169;EUR_AF=0.6123;SAS_AF=0.455;AA=C|||;VT=SNP
8	143709647	rs114495595	T	C	100	PASS	AC=324;AF=0.0646965;AN=5008;NS=2504;DP=21204;EAS_AF=0.0298;AMR_AF=0.0288;AFR_AF=0.1634;EUR_AF=0.0447;SAS_AF=0.0133;AA=T|||;VT=SNP
8	143709695	rs28712119	T	C	100	PASS	AC=3097;AF=0.618411;AN=5008;NS=2504;DP=20319;EAS_AF=0.5139;AMR_AF=0.7305;AFR_AF=0.7156;EUR_AF=0.659;SAS_AF=0.4734;AA=C|||;VT=SNP
8	143710541	rs61618106	C	T	100	PASS	AC=2407;AF=0.480631;AN=5008;NS=2504;DP=19983;EAS_AF=0.4603;AMR_AF=0.6859;AFR_AF=0.3071;EUR_AF=0.6123;SAS_AF=0.455;AA=C|||;VT=SNP
8	143711581	rs55882084	G	A	100	PASS	AC=2532;AF=0.505591;AN=5008;NS=2504;DP=21114;EAS_AF=0.5179;AMR_AF=0.3098;AFR_AF=0.6641;EUR_AF=0.3867;SAS_AF=0.5399;AA=a|||;VT=SNP
8	143711769	rs75061131	C	T	100	PASS	AC=98;AF=0.0195687;AN=5008;NS=2504;DP=15018;EAS_AF=0.0258;AMR_AF=0.0173;AFR_AF=0.003;EUR_AF=0.0437;SAS_AF=0.0123;AA=c|||;VT=SNP
8	143713207	rs72690905	C	T	100	PASS	AC=432;AF=0.086262;AN=5008;NS=2504;DP=18204;EAS_AF=0.3006;AMR_AF=0.0043;AFR_AF=0.0076;EUR_AF=0.0129;SAS_AF=0.1053;AA=C|||;VT=SNP
8	143714120	rs114002942	C	A	100	PASS	AC=324;AF=0.0646965;AN=5008;NS=2504;DP=17677;EAS_AF=0.0298;AMR_AF=0.0288;AFR_AF=0.1634;EUR_AF=0.0447;SAS_AF=0.0133;AA=C|||;VT=SNP
8	143716030	rs4545075	G	T	100	PASS	AC=2197;AF=0.438698;AN=5008;NS=2504;DP=14792;EAS_AF=0.4851;AMR_AF=0.2867;AFR_AF=0.4909;EUR_AF=0.3429;SAS_AF=0.5266;AA=G|||;VT=SNP
8	143716292	rs73716487	C	G	100	PASS	AC=351;AF=0.0700879;AN=5008;NS=2504;DP=15080;EAS_AF=0.0288;AMR_AF=0.0288;AFR_AF=0.1846;EUR_AF=0.0447;SAS_AF=0.0133;AA=G|||;VT=SNP
8	143717551	rs75947347	G	A	100	PASS	AC=323;AF=0.0644968;AN=5008;NS=2504;DP=15610;EAS_AF=0.0288;AMR_AF=0.0288;AFR_AF=0.1634;EUR_AF=0.0447;SAS_AF=0.0133;AA=G|||;VT=SNP
8	143718199	rs73716490	G	A	100	PASS	AC=357;AF=0.0712859;AN=5008;NS=2504;DP=13133;EAS_AF=0.0288;AMR_AF=0.0317;AFR_AF=0.1846;EUR_AF=0.0487;SAS_AF=0.0133;AA=G|||;VT=SNP
8	143719670	rs6991098	C	T	100	PASS	AC=323;AF=0.0644968;AN=5008;NS=2504;DP=15625;EAS_AF=0.0288;AMR_AF=0.0303;AFR_AF=0.1626;EUR_AF=0.0447;SAS_AF=0.0133;AA=C|||;VT=SNP
8	143719983	rs2280881	G	C	100	PASS	AC=2304;AF=0.460064;AN=5008;NS=2504;DP=15770;EAS_AF=0.4871;AMR_AF=0.2896;AFR_AF=0.553;EUR_AF=0.3519;SAS_AF=0.5389;AA=C|||;VT=SNP
8	143720544	rs13279182	A	G	100	PASS	AC=2666;AF=0.532348;AN=5008;NS=2504;DP=20146;EAS_AF=0.5159;AMR_AF=0.3199;AFR_AF=0.7398;EUR_AF=0.3956;SAS_AF=0.5603;AA=G|||;VT=SNP
8	143720876	rs34087536	G	A	100	PASS	AC=2248;AF=0.448882;AN=5008;NS=2504;DP=20458;EAS_AF=0.4851;AMR_AF=0.2896;AFR_AF=0.5068;EUR_AF=0.3509;SAS_AF=0.547;AA=G|||;VT=SNP
8	143721425	rs78866363	G	T	100	PASS	AC=99;AF=0.0197684;AN=5008;NS=2504;DP=18021;EAS_AF=0.0268;AMR_AF=0.0173;AFR_AF=0.003;EUR_AF=0.0437;SAS_AF=0.0123;AA=G|||;VT=SNP
8	143721929	rs2280880	C	A	100	PASS	AC=2487;AF=0.496605;AN=5008;NS=2504;DP=17918;EAS_AF=0.4841;AMR_AF=0.2983;AFR_AF=0.6921;EUR_AF=0.3499;SAS_AF=0.5368;AA=C|||;VT=SNP
8	143721935	rs7017680	C	T	100	PASS	AC=1115;AF=0.222644;AN=5008;NS=2504;DP=18378;EAS_AF=0.3492;AMR_AF=0.1239;AFR_AF=0.1641;EUR_AF=0.1789;SAS_AF=0.2863;AA=C|||;VT=SNP
8	143722038	rs7017851	G	T	100	PASS	AC=2491;AF=0.497404;AN=5008;NS=2504;DP=19067;EAS_AF=0.4851;AMR_AF=0.2983;AFR_AF=0.6929;EUR_AF=0.3499;SAS_AF=0.5389;AA=G|||;VT=SNP
8	143722228	rs2280879	T	C	100	PASS	AC=2496;AF=0.498403;AN=5008;NS=2504;DP=18674;EAS_AF=0.4831;AMR_AF=0.304;AFR_AF=0.6929;EUR_AF=0.3519;SAS_AF=0.5399;AA=C|||;VT=SNP
8	143722366	rs2280878	G	A	100	PASS	AC=2590;AF=0.517173;AN=5008;NS=2504;DP=18702;EAS_AF=0.5129;AMR_AF=0.3213;AFR_AF=0.6944;EUR_AF=0.3897;SAS_AF=0.5521;AA=A|||;VT=SNP
8	143722386	rs6996760	G	A	100	PASS	AC=2499;AF=0.499002;AN=5008;NS=2504;DP=19315;EAS_AF=0.4841;AMR_AF=0.304;AFR_AF=0.6929;EUR_AF=0.3529;SAS_AF=0.5409;AA=G|||;VT=SNP
8	143722457	rs7000765	G	A	100	PASS	AC=2494;AF=0.498003;AN=5008;NS=2504;DP=20289;EAS_AF=0.4831;AMR_AF=0.3026;AFR_AF=0.6868;EUR_AF=0.3579;SAS_AF=0.5409;AA=A|||;VT=SNP
8	143722537	rs6984406	C	T	100	PASS	AC=2550;AF=0.509185;AN=5008;NS=2504;DP=17877;EAS_AF=0.4871;AMR_AF=0.3876;AFR_AF=0.6793;EUR_AF=0.3539;SAS_AF=0.5481;AA=C|||;VT=SNP
8	143722563	rs79641092	G	C	100	PASS	AC=101;AF=0.0201677;AN=5008;NS=2504;DP=17503;EAS_AF=0.0298;AMR_AF=0.0173;AFR_AF=0.003;EUR_AF=0.0437;SAS_AF=0.0112;AA=G|||;VT=SNP
8	143722583	rs78178926	G	A	100	PASS	AC=101;AF=0.0201677;AN=5008;NS=2504;DP=18076;EAS_AF=0.0298;AMR_AF=0.0173;AFR_AF=0.003;EUR_AF=0.0437;SAS_AF=0.0112;AA=G|||;VT=SNP
8	143722673	rs7007349	T	C	100	PASS	AC=2499;AF=0.499002;AN=5008;NS=2504;DP=19713;EAS_AF=0.4861;AMR_AF=0.3055;AFR_AF=0.6929;EUR_AF=0.3519;SAS_AF=0.5389;AA=C|||;VT=SNP
8	143722700	rs76398850	C	G	100	PASS	AC=101;AF=0.0201677;AN=5008;NS=2504;DP=20372;EAS_AF=0.0298;AMR_AF=0.0173;AFR_AF=0.003;EUR_AF=0.0437;SAS_AF=0.0112;AA=C|||;VT=SNP
8	143722958	rs74829018	A	T	100	PASS	AC=101;AF=0.0201677;AN=5008;NS=2504;DP=19859;EAS_AF=0.0298;AMR_AF=0.0173;AFR_AF=0.003;EUR_AF=0.0437;SAS_AF=0.0112;AA=A|||;VT=SNP
8	143723002	rs9297967	A	C	100	PASS	AC=2498;AF=0.498802;AN=5008;NS=2504;DP=21552;EAS_AF=0.4841;AMR_AF=0.304;AFR_AF=0.6929;EUR_AF=0.3529;SAS_AF=0.5399;AA=A|||;VT=SNP
8	143723009	rs9297968	A	G	100	PASS	AC=2499;AF=0.499002;AN=5008;NS=2504;DP=21337;EAS_AF=0.4841;AMR_AF=0.304;AFR_AF=0.6929;EUR_AF=0.3529;SAS_AF=0.5409;AA=G|||;VT=SNP
8	143723237	rs9297969	A	G	100	PASS	AC=2490;AF=0.497204;AN=5008;NS=2504;DP=17983;EAS_AF=0.4841;AMR_AF=0.3026;AFR_AF=0.6929;EUR_AF=0.3469;SAS_AF=0.5389;AA=A|||;VT=SNP
8	143723261	rs80345416	G	A	100	PASS	AC=101;AF=0.0201677;AN=5008;NS=2504;DP=17972;EAS_AF=0.0298;AMR_AF=0.0173;AFR_AF=0.003;EUR_AF=0.0437;SAS_AF=0.0112;AA=G|||;VT=SNP
8	143723350	rs76031680	G	T	100	PASS	AC=101;AF=0.0201677;AN=5008;NS=2504;DP=19059;EAS_AF=0.0298;AMR_AF=0.0173;AFR_AF=0.003;EUR_AF=0.0437;SAS_AF=0.0112;AA=G|||;VT=SNP
8	143723359	rs76131574	C	T	100	PASS	AC=104;AF=0.0207668;AN=5008;NS=2504;DP=19841;EAS_AF=0.0317;AMR_AF=0.0173;AFR_AF=0.003;EUR_AF=0.0447;SAS_AF=0.0112;AA=C|||;VT=SNP
8	143723386	rs9297970	C	T	100	PASS	AC=2490;AF=0.497204;AN=5008;NS=2504;DP=20052;EAS_AF=0.4841;AMR_AF=0.3026;AFR_AF=0.6929;EUR_AF=0.3469;SAS_AF=0.5389;AA=C|||;VT=SNP
8	143723548	rs147515544	T	C	100	PASS	AC=101;AF=0.0201677;AN=5008;NS=2504;DP=19748;EAS_AF=0.0298;AMR_AF=0.0173;AFR_AF=0.003;EUR_AF=0.0437;SAS_AF=0.0112;AA=T|||;VT=SNP
8	143723572	rs9297971	T	C	100	PASS	AC=2490;AF=0.497204;AN=5008;NS=2504;DP=19253;EAS_AF=0.4841;AMR_AF=0.3026;AFR_AF=0.6929;EUR_AF=0.3469;SAS_AF=0.5389;AA=T|||;VT=SNP
8	143723660	rs9297972	C	T	100	PASS	AC=2491;AF=0.497404;AN=5008;NS=2504;DP=18888;EAS_AF=0.4841;AMR_AF=0.3026;AFR_AF=0.6936;EUR_AF=0.3469;SAS_AF=0.5389;AA=C|||;VT=SNP
8	143724263	rs80153260	G	A	100	PASS	AC=151;AF=0.0301518;AN=5008;NS=2504;DP=16962;EAS_AF=0.0308;AMR_AF=0.0173;AFR_AF=0.0401;EUR_AF=0.0437;SAS_AF=0.0112;AA=g|||;VT=SNP
8	143724402	rs77600174	A	C	100	PASS	AC=101;AF=0.0201677;AN=5008;NS=2504;DP=16197;EAS_AF=0.0298;AMR_AF=0.0173;AFR_AF=0.003;EUR_AF=0.0437;SAS_AF=0.0112;AA=A|||;VT=SNP
8	143724461	rs79282790	G	A	100	PASS	AC=132;AF=0.0263578;AN=5008;NS=2504;DP=17275;EAS_AF=0.0298;AMR_AF=0.0173;AFR_AF=0.0265;EUR_AF=0.0437;SAS_AF=0.0112;AA=G|||;VT=SNP
8	143724597	rs13258179	T	A	100	PASS	AC=2490;AF=0.497204;AN=5008;NS=2504;DP=14748;EAS_AF=0.4841;AMR_AF=0.3026;AFR_AF=0.6929;EUR_AF=0.3469;SAS_AF=0.5389;AA=T|||;VT=SNP
8	143724865	rs58252875	C	T	100	PASS	AC=132;AF=0.0263578;AN=5008;NS=2504;DP=17937;EAS_AF=0.0298;AMR_AF=0.0173;AFR_AF=0.0265;EUR_AF=0.0437;SAS_AF=0.0112;AA=T|||;VT=SNP
8	143725502	rs9720504	T	C	100	PASS	AC=2491;AF=0.497404;AN=5008;NS=2504;DP=16360;EAS_AF=0.4851;AMR_AF=0.3026;AFR_AF=0.6929;EUR_AF=0.3469;SAS_AF=0.5389;AA=T|||;VT=SNP
8	143725705	rs4256574	C	T	100	PASS	AC=2491;AF=0.497404;AN=5008;NS=2504;DP=15500;EAS_AF=0.4851;AMR_AF=0.3026;AFR_AF=0.6929;EUR_AF=0.3469;SAS_AF=0.5389;AA=C|||;VT=SNP
8	143725756	rs4256575	A	T	100	PASS	AC=1982;AF=0.395767;AN=5008;NS=2504;DP=15224;EAS_AF=0.4812;AMR_AF=0.2767;AFR_AF=0.326;EUR_AF=0.3459;SAS_AF=0.5378;AA=A|||;VT=SNP
8	143726577	rs9771845	C	G	100	PASS	AC=2626;AF=0.524361;AN=5008;NS=2504;DP=15620;EAS_AF=0.5139;AMR_AF=0.3199;AFR_AF=0.7224;EUR_AF=0.3907;SAS_AF=0.5501;AA=G|||;VT=SNP
8	143726720	rs117918886	A	G	100	PASS	AC=104;AF=0.0207668;AN=5008;NS=2504;DP=16578;EAS_AF=0.0298;AMR_AF=0.0216;AFR_AF=0.003;EUR_AF=0.0437;SAS_AF=0.0112;AA=A|||;VT=SNP
8	143726728	rs7017931	A	G	100	PASS	AC=2490;AF=0.497204;AN=5008;NS=2504;DP=16518;EAS_AF=0.4841;AMR_AF=0.3026;AFR_AF=0.6929;EUR_AF=0.3469;SAS_AF=0.5389;AA=A|||;VT=SNP
8	143726834	rs6995852	C	T	100	PASS	AC=2490;AF=0.497204;AN=5008;NS=2504;DP=15106;EAS_AF=0.4841;AMR_AF=0.3026;AFR_AF=0.6929;EUR_AF=0.3469;SAS_AF=0.5389;AA=C|||;VT=SNP
8	143726843	rs143262655	C	T	100	PASS	AC=101;AF=0.0201677;AN=5008;NS=2504;DP=14620;EAS_AF=0.0298;AMR_AF=0.0173;AFR_AF=0.003;EUR_AF=0.0437;SAS_AF=0.0112;AA=C|||;VT=SNP
8	143726988	rs150933128	C	T	100	PASS	AC=101;AF=0.0201677;AN=5008;NS=2504;DP=14909;EAS_AF=0.0298;AMR_AF=0.0173;AFR_AF=0.003;EUR_AF=0.0437;SAS_AF=0.0112;AA=C|||;VT=SNP
8	143727511	rs9721143	A	T	100	PASS	AC=2490;AF=0.497204;AN=5008;NS=2504;DP=15698;EAS_AF=0.4841;AMR_AF=0.3026;AFR_AF=0.6929;EUR_AF=0.3469;SAS_AF=0.5389;AA=T|||;VT=SNP
8	143727836	rs117520033	T	C	100	PASS	AC=101;AF=0.0201677;AN=5008;NS=2504;DP=16766;EAS_AF=0.0298;AMR_AF=0.0173;AFR_AF=0.003;EUR_AF=0.0437;SAS_AF=0.0112;AA=T|||;VT=SNP
8	143727841	rs9694556	A	G	100	PASS	AC=2464;AF=0.492013;AN=5008;NS=2504;DP=16822;EAS_AF=0.4841;AMR_AF=0.3026;AFR_AF=0.6732;EUR_AF=0.3469;SAS_AF=0.5389;AA=A|||;VT=SNP
8	143728375	rs9297973	T	C	100	PASS	AC=3471;AF=0.693091;AN=5008;NS=2504;DP=17092;EAS_AF=0.5278;AMR_AF=0.7104;AFR_AF=0.739;EUR_AF=0.7783;SAS_AF=0.7014;AA=T|||;VT=SNP
8	143728387	rs6990126	T	C	100	PASS	AC=2622;AF=0.523562;AN=5008;NS=2504;DP=17030;EAS_AF=0.5139;AMR_AF=0.3213;AFR_AF=0.7179;EUR_AF=0.3917;SAS_AF=0.5501;AA=C|||;VT=SNP
8	143728691	rs149905197	T	C	100	PASS	AC=101;AF=0.0201677;AN=5008;NS=2504;DP=18795;EAS_AF=0.0298;AMR_AF=0.0173;AFR_AF=0.003;EUR_AF=0.0437;SAS_AF=0.0112;AA=T|||;VT=SNP
8	143729119	rs9772821	C	T	100	PASS	AC=2624;AF=0.523962;AN=5008;NS=2504;DP=22007;EAS_AF=0.5149;AMR_AF=0.3199;AFR_AF=0.7201;EUR_AF=0.3907;SAS_AF=0.5501;AA=T|||;VT=SNP
8	143729184	rs4430070	G	C	100	PASS	AC=2491;AF=0.497404;AN=5008;NS=2504;DP=21058;EAS_AF=0.4851;AMR_AF=0.3026;AFR_AF=0.6936;EUR_AF=0.3469;SAS_AF=0.5378;AA=G|||;VT=SNP
8	143729251	rs117886218	G	T	100	PASS	AC=101;AF=0.0201677;AN=5008;NS=2504;DP=19661;EAS_AF=0.0298;AMR_AF=0.0173;AFR_AF=0.003;EUR_AF=0.0437;SAS_AF=0.0112;AA=G|||;VT=SNP
8	143729270	rs117303557	T	C	100	PASS	AC=101;AF=0.0201677;AN=5008;NS=2504;DP=19909;EAS_AF=0.0298;AMR_AF=0.0173;AFR_AF=0.003;EUR_AF=0.0437;SAS_AF=0.0112;AA=T|||;VT=SNP
8	143729645	rs144171920	T	C	100	PASS	AC=101;AF=0.0201677;AN=5008;NS=2504;DP=20780;EAS_AF=0.0298;AMR_AF=0.0173;AFR_AF=0.003;EUR_AF=0.0437;SAS_AF=0.0112;AA=T|||;VT=SNP
8	143730159	rs9773284	C	T	100	PASS	AC=2621;AF=0.523363;AN=5008;NS=2504;DP=19292;EAS_AF=0.5149;AMR_AF=0.3199;AFR_AF=0.7179;EUR_AF=0.3907;SAS_AF=0.5501;AA=T|||;VT=SNP
8	143730365	rs10104869	C	T	100	PASS	AC=4356;AF=0.869808;AN=5008;NS=2504;DP=19995;EAS_AF=0.8581;AMR_AF=0.7637;AFR_AF=0.9849;EUR_AF=0.8539;SAS_AF=0.818;AA=T|||;VT=SNP
8	143730412	rs11785376	C	T	100	PASS	AC=2489;AF=0.497005;AN=5008;NS=2504;DP=21336;EAS_AF=0.4851;AMR_AF=0.3026;AFR_AF=0.6914;EUR_AF=0.3469;SAS_AF=0.5389;AA=C|||;VT=SNP
8	143730456	rs11785400	C	T	100	PASS	AC=2621;AF=0.523363;AN=5008;NS=2504;DP=21159;EAS_AF=0.5149;AMR_AF=0.3199;AFR_AF=0.7179;EUR_AF=0.3907;SAS_AF=0.5501;AA=T|||;VT=SNP
8	143730796	rs4484678	A	G	100	PASS	AC=2624;AF=0.523962;AN=5008;NS=2504;DP=20899;EAS_AF=0.5149;AMR_AF=0.3199;AFR_AF=0.7201;EUR_AF=0.3907;SAS_AF=0.5501;AA=G|||;VT=SNP
8	143730830	rs4294163	G	T	100	PASS	AC=2489;AF=0.497005;AN=5008;NS=2504;DP=21025;EAS_AF=0.4851;AMR_AF=0.3026;AFR_AF=0.6914;EUR_AF=0.3469;SAS_AF=0.5389;AA=T|||;VT=SNP
8	143730905	rs4357267	C	G	100	PASS	AC=874;AF=0.174521;AN=5008;NS=2504;DP=22688;EAS_AF=0.3562;AMR_AF=0.1023;AFR_AF=0.0106;EUR_AF=0.16;SAS_AF=0.2751;AA=C|||;VT=SNP
8	143730972	rs7460801	C	A	100	PASS	AC=2489;AF=0.497005;AN=5008;NS=2504;DP=20808;EAS_AF=0.4851;AMR_AF=0.3026;AFR_AF=0.6914;EUR_AF=0.3469;SAS_AF=0.5389;AA=C|||;VT=SNP
8	143731034	rs7463655	G	C	100	PASS	AC=2489;AF=0.497005;AN=5008;NS=2504;DP=21245;EAS_AF=0.4851;AMR_AF=0.3026;AFR_AF=0.6914;EUR_AF=0.3469;SAS_AF=0.5389;AA=G|||;VT=SNP
8	143731106	rs79707680	C	T	100	PASS	AC=136;AF=0.0271565;AN=5008;NS=2504;DP=20229;EAS_AF=0.0327;AMR_AF=0.0173;AFR_AF=0.0272;EUR_AF=0.0437;SAS_AF=0.0112;AA=T|||;VT=SNP
8	143731170	rs9773415	G	A	100	PASS	AC=2510;AF=0.501198;AN=5008;NS=2504;DP=19789;EAS_AF=0.4851;AMR_AF=0.3055;AFR_AF=0.705;EUR_AF=0.3479;SAS_AF=0.5389;AA=G|||;VT=SNP
8	143731267	rs9774627	G	A	100	PASS	AC=2489;AF=0.497005;AN=5008;NS=2504;DP=20571;EAS_AF=0.4851;AMR_AF=0.3026;AFR_AF=0.6914;EUR_AF=0.3469;SAS_AF=0.5389;AA=G|||;VT=SNP
8	143731278	rs117145659	G	T	100	PASS	AC=101;AF=0.0201677;AN=5008;NS=2504;DP=20674;EAS_AF=0.0298;AMR_AF=0.0173;AFR_AF=0.003;EUR_AF=0.0437;SAS_AF=0.0112;AA=g|||;VT=SNP
8	143731658	rs146612209	C	T	100	PASS	AC=101;AF=0.0201677;AN=5008;NS=2504;DP=20567;EAS_AF=0.0298;AMR_AF=0.0173;AFR_AF=0.003;EUR_AF=0.0437;SAS_AF=0.0112;AA=C|||;VT=SNP
8	143731740	rs117435321	T	C	100	PASS	AC=101;AF=0.0201677;AN=5008;NS=2504;DP=19201;EAS_AF=0.0298;AMR_AF=0.0173;AFR_AF=0.003;EUR_AF=0.0437;SAS_AF=0.0112;AA=T|||;VT=SNP
8	143731748	rs9721359	G	A	100	PASS	AC=2507;AF=0.500599;AN=5008;NS=2504;DP=19012;EAS_AF=0.4851;AMR_AF=0.3055;AFR_AF=0.6914;EUR_AF=0.3588;SAS_AF=0.5429;AA=G|||;VT=SNP
8	143732255	rs13265663	A	C	100	PASS	AC=2624;AF=0.523962;AN=5008;NS=2504;DP=16096;EAS_AF=0.5149;AMR_AF=0.3199;AFR_AF=0.7201;EUR_AF=0.3907;SAS_AF=0.5501;AA=C|||;VT=SNP
8	143733076	rs73714603	C	G	100	PASS	AC=132;AF=0.0263578;AN=5008;NS=2504;DP=18698;EAS_AF=0.0298;AMR_AF=0.0173;AFR_AF=0.0265;EUR_AF=0.0437;SAS_AF=0.0112;AA=C|||;VT=SNP
8	143733307	rs4297023	C	A	100	PASS	AC=2621;AF=0.523363;AN=5008;NS=2504;DP=17769;EAS_AF=0.5149;AMR_AF=0.3199;AFR_AF=0.7179;EUR_AF=0.3907;SAS_AF=0.5501;AA=A|||;VT=SNP
8	143733540	rs4327844	T	C	100	PASS	AC=2616;AF=0.522364;AN=5008;NS=2504;DP=16987;EAS_AF=0.5149;AMR_AF=0.317;AFR_AF=0.7179;EUR_AF=0.3907;SAS_AF=0.547;AA=C|||;VT=SNP
8	143733663	rs4579507	C	G	100	PASS	AC=2624;AF=0.523962;AN=5008;NS=2504;DP=18174;EAS_AF=0.5149;AMR_AF=0.3199;AFR_AF=0.7201;EUR_AF=0.3907;SAS_AF=0.5501;AA=G|||;VT=SNP
8	143733841	rs77558277	C	T	100	PASS	AC=132;AF=0.0263578;AN=5008;NS=2504;DP=19319;EAS_AF=0.0298;AMR_AF=0.0173;AFR_AF=0.0265;EUR_AF=0.0437;SAS_AF=0.0112;AA=c|||;VT=SNP
8	143733922	rs4457308	G	A	100	PASS	AC=2489;AF=0.497005;AN=5008;NS=2504;DP=17583;EAS_AF=0.4851;AMR_AF=0.3026;AFR_AF=0.6914;EUR_AF=0.3469;SAS_AF=0.5389;AA=G|||;VT=SNP
8	143734004	rs80023677	G	A	100	PASS	AC=135;AF=0.0269569;AN=5008;NS=2504;DP=16943;EAS_AF=0.0327;AMR_AF=0.0173;AFR_AF=0.0265;EUR_AF=0.0437;SAS_AF=0.0112;AA=A|||;VT=SNP
8	143734117	rs73714607	G	A	100	PASS	AC=132;AF=0.0263578;AN=5008;NS=2504;DP=19172;EAS_AF=0.0298;AMR_AF=0.0173;AFR_AF=0.0265;EUR_AF=0.0437;SAS_AF=0.0112;AA=A|||;VT=SNP
8	143734442	rs73714611	A	C	100	PASS	AC=132;AF=0.0263578;AN=5008;NS=2504;DP=16621;EAS_AF=0.0298;AMR_AF=0.0173;AFR_AF=0.0265;EUR_AF=0.0437;SAS_AF=0.0112;AA=A|||;VT=SNP
8	143734577	rs79468655	T	A	100	PASS	AC=101;AF=0.0201677;AN=5008;NS=2504;DP=18951;EAS_AF=0.0298;AMR_AF=0.0173;AFR_AF=0.003;EUR_AF=0.0437;SAS_AF=0.0112;AA=T|||;VT=SNP
8	143734608	rs10099892	C	T	100	PASS	AC=2622;AF=0.523562;AN=5008;NS=2504;DP=19691;EAS_AF=0.5149;AMR_AF=0.3199;AFR_AF=0.7186;EUR_AF=0.3907;SAS_AF=0.5501;AA=T|||;VT=SNP
8	143734758	rs76511413	A	C	100	PASS	AC=102;AF=0.0203674;AN=5008;NS=2504;DP=20046;EAS_AF=0.0308;AMR_AF=0.0173;AFR_AF=0.003;EUR_AF=0.0437;SAS_AF=0.0112;AA=C|||;VT=SNP
8	143734836	rs10100287	C	T	100	PASS	AC=2556;AF=0.510383;AN=5008;NS=2504;DP=19243;EAS_AF=0.5149;AMR_AF=0.3184;AFR_AF=0.6694;EUR_AF=0.3897;SAS_AF=0.5511;AA=C|||;VT=SNP
8	143735190	rs4736342	A	G	100	PASS	AC=2572;AF=0.513578;AN=5008;NS=2504;DP=19379;EAS_AF=0.5149;AMR_AF=0.317;AFR_AF=0.68;EUR_AF=0.3936;SAS_AF=0.5501;AA=A|||;VT=SNP
8	143735451	rs77517526	G	A	100	PASS	AC=103;AF=0.0205671;AN=5008;NS=2504;DP=18655;EAS_AF=0.0298;AMR_AF=0.0173;AFR_AF=0.0045;EUR_AF=0.0437;SAS_AF=0.0112;AA=G|||;VT=SNP
8	143736131	rs34875149	G	A	100	PASS	AC=2466;AF=0.492412;AN=5008;NS=2504;DP=17051;EAS_AF=0.4901;AMR_AF=0.304;AFR_AF=0.6679;EUR_AF=0.3479;SAS_AF=0.5399;AA=g|||;VT=SNP
8	143736137	rs35985277	C	T	100	PASS	AC=2465;AF=0.492212;AN=5008;NS=2504;DP=17227;EAS_AF=0.4901;AMR_AF=0.3026;AFR_AF=0.6679;EUR_AF=0.3479;SAS_AF=0.5399;AA=C|||;VT=SNP
8	143736235	rs10956992	A	C	100	PASS	AC=2525;AF=0.504193;AN=5008;NS=2504;DP=17695;EAS_AF=0.4891;AMR_AF=0.304;AFR_AF=0.7141;EUR_AF=0.3479;SAS_AF=0.5389;AA=C|||;VT=SNP
8	143736635	rs4266629	A	G	100	PASS	AC=2651;AF=0.529353;AN=5008;NS=2504;DP=18217;EAS_AF=0.5188;AMR_AF=0.3213;AFR_AF=0.7262;EUR_AF=0.3917;SAS_AF=0.5634;AA=G|||;VT=SNP
8	143736770	rs4403386	C	G	100	PASS	AC=2477;AF=0.494609;AN=5008;NS=2504;DP=20682;EAS_AF=0.4901;AMR_AF=0.3026;AFR_AF=0.6679;EUR_AF=0.3479;SAS_AF=0.5521;AA=G|||;VT=SNP
8	143736846	rs4467920	C	T	100	PASS	AC=2476;AF=0.494409;AN=5008;NS=2504;DP=2967;EAS_AF=0.4891;AMR_AF=0.3026;AFR_AF=0.6679;EUR_AF=0.3479;SAS_AF=0.5521;AA=c|||;VT=SNP
8	143736968	rs4581034	G	A	100	PASS	AC=2481;AF=0.495407;AN=5008;NS=2504;DP=18524;EAS_AF=0.4901;AMR_AF=0.304;AFR_AF=0.6687;EUR_AF=0.3499;SAS_AF=0.5521;AA=g|||;VT=SNP
8	143736984	rs4644221	T	C	100	PASS	AC=2479;AF=0.495008;AN=5008;NS=2504;DP=18219;EAS_AF=0.4891;AMR_AF=0.3026;AFR_AF=0.6664;EUR_AF=0.3499;SAS_AF=0.5552;AA=T|||;VT=SNP
8	143736989	rs75047656	C	T	100	PASS	AC=101;AF=0.0201677;AN=5008;NS=2504;DP=18096;EAS_AF=0.0298;AMR_AF=0.0173;AFR_AF=0.003;EUR_AF=0.0437;SAS_AF=0.0112;AA=C|||;VT=SNP
8	143737129	rs7459963	C	T	100	PASS	AC=2486;AF=0.496406;AN=5008;NS=2504;DP=19767;EAS_AF=0.4901;AMR_AF=0.3055;AFR_AF=0.6717;EUR_AF=0.3499;SAS_AF=0.5521;AA=C|||;VT=SNP
8	143737142	rs11776301	A	G	100	PASS	AC=2651;AF=0.529353;AN=5008;NS=2504;DP=20067;EAS_AF=0.5198;AMR_AF=0.3213;AFR_AF=0.7247;EUR_AF=0.3926;SAS_AF=0.5634;AA=G|||;VT=SNP
8	143737157	rs9694286	G	T	100	PASS	AC=2485;AF=0.496206;AN=5008;NS=2504;DP=20531;EAS_AF=0.4901;AMR_AF=0.3055;AFR_AF=0.671;EUR_AF=0.3499;SAS_AF=0.5521;AA=G|||;VT=SNP
8	143737279	rs4371985	C	T	100	PASS	AC=2473;AF=0.49381;AN=5008;NS=2504;DP=19125;EAS_AF=0.4891;AMR_AF=0.3026;AFR_AF=0.6657;EUR_AF=0.3479;SAS_AF=0.5521;AA=T|||;VT=SNP
8	143737396	rs4518642	T	C	100	PASS	AC=2641;AF=0.527356;AN=5008;NS=2504;DP=18887;EAS_AF=0.5188;AMR_AF=0.3213;AFR_AF=0.7179;EUR_AF=0.3926;SAS_AF=0.5634;AA=T|||;VT=SNP
8	143737416	rs4301430	T	C	100	PASS	AC=2133;AF=0.425919;AN=5008;NS=2504;DP=18981;EAS_AF=0.4821;AMR_AF=0.2853;AFR_AF=0.4342;EUR_AF=0.3469;SAS_AF=0.5378;AA=T|||;VT=SNP
8	143737680	rs4430071	T	C	100	PASS	AC=2475;AF=0.494209;AN=5008;NS=2504;DP=20263;EAS_AF=0.4891;AMR_AF=0.3026;AFR_AF=0.6672;EUR_AF=0.3479;SAS_AF=0.5521;AA=T|||;VT=SNP
8	143737690	rs4567014	G	C	100	PASS	AC=2476;AF=0.494409;AN=5008;NS=2504;DP=19832;EAS_AF=0.4891;AMR_AF=0.3026;AFR_AF=0.6679;EUR_AF=0.3479;SAS_AF=0.5521;AA=C|||;VT=SNP
8	143738529	rs4587307	G	A	100	PASS	AC=2475;AF=0.494209;AN=5008;NS=2504;DP=20214;EAS_AF=0.4891;AMR_AF=0.3026;AFR_AF=0.6672;EUR_AF=0.3479;SAS_AF=0.5521;AA=G|||;VT=SNP
8	143738571	rs10103161	A	G	100	PASS	AC=2540;AF=0.507188;AN=5008;NS=2504;DP=20188;EAS_AF=0.4891;AMR_AF=0.3055;AFR_AF=0.7133;EUR_AF=0.3489;SAS_AF=0.5532;AA=G|||;VT=SNP
8	143738585	rs7459630	A	C	100	PASS	AC=2647;AF=0.528554;AN=5008;NS=2504;DP=20349;EAS_AF=0.5188;AMR_AF=0.3228;AFR_AF=0.7209;EUR_AF=0.3926;SAS_AF=0.5644;AA=C|||;VT=SNP
8	143738816	rs7002932	C	A	100	PASS	AC=2640;AF=0.527157;AN=5008;NS=2504;DP=21296;EAS_AF=0.5188;AMR_AF=0.3213;AFR_AF=0.7179;EUR_AF=0.3917;SAS_AF=0.5634;AA=A|||;VT=SNP
8	143739020	rs1137522	A	C	100	PASS	AC=2474;AF=0.49401;AN=5008;NS=2504;DP=17595;EAS_AF=0.4891;AMR_AF=0.3026;AFR_AF=0.6664;EUR_AF=0.3479;SAS_AF=0.5521;AA=A|||;VT=SNP
8	143739162	rs1137521	C	T	100	PASS	AC=2476;AF=0.494409;AN=5008;NS=2504;DP=19604;EAS_AF=0.4891;AMR_AF=0.3026;AFR_AF=0.6679;EUR_AF=0.3479;SAS_AF=0.5521;AA=C|||;VT=SNP
8	143739343	rs13248524	T	C	100	PASS	AC=2474;AF=0.49401;AN=5008;NS=2504;DP=21078;EAS_AF=0.4891;AMR_AF=0.3026;AFR_AF=0.6664;EUR_AF=0.3479;SAS_AF=0.5521;AA=T|||;VT=SNP
8	143739349	rs77519741	C	T	100	PASS	AC=103;AF=0.0205671;AN=5008;NS=2504;DP=20988;EAS_AF=0.0298;AMR_AF=0.0173;AFR_AF=0.0045;EUR_AF=0.0437;SAS_AF=0.0112;AA=C|||;VT=SNP
8	143739435	rs11543967	C	T	100	PASS	AC=2449;AF=0.489018;AN=5008;NS=2504;DP=19406;EAS_AF=0.4901;AMR_AF=0.3026;AFR_AF=0.6467;EUR_AF=0.3479;SAS_AF=0.5521;AA=C|||;VT=SNP
8	143739647	rs4336593	G	T	100	PASS	AC=2472;AF=0.49361;AN=5008;NS=2504;DP=19406;EAS_AF=0.4881;AMR_AF=0.3026;AFR_AF=0.6664;EUR_AF=0.3479;SAS_AF=0.5511;AA=G|||;VT=SNP
8	143739731	rs4401833	A	T	100	PASS	AC=2474;AF=0.49401;AN=5008;NS=2504;DP=20730;EAS_AF=0.4891;AMR_AF=0.3026;AFR_AF=0.6664;EUR_AF=0.3479;SAS_AF=0.5521;AA=T|||;VT=SNP
8	143739974	rs1801343	C	T	100	PASS	AC=101;AF=0.0201677;AN=5008;NS=2504;DP=17365;EAS_AF=0.0298;AMR_AF=0.0173;AFR_AF=0.003;EUR_AF=0.0437;SAS_AF=0.0112;AA=C|||;VT=SNP
8	143740167	rs1056012	A	G	100	PASS	AC=2474;AF=0.49401;AN=5008;NS=2504;DP=18967;EAS_AF=0.4891;AMR_AF=0.3026;AFR_AF=0.6664;EUR_AF=0.3479;SAS_AF=0.5521;AA=G|||;VT=SNP
8	143740202	rs76081340	C	T	100	PASS	AC=103;AF=0.0205671;AN=5008;NS=2504;DP=19879;EAS_AF=0.0298;AMR_AF=0.0173;AFR_AF=0.0045;EUR_AF=0.0437;SAS_AF=0.0112;AA=C|||;VT=SNP
8	143740311	rs117839538	A	C	100	PASS	AC=103;AF=0.0205671;AN=5008;NS=2504;DP=18792;EAS_AF=0.0298;AMR_AF=0.0173;AFR_AF=0.0045;EUR_AF=0.0437;SAS_AF=0.0112;AA=A|||;VT=SNP;EX_TARGET
8	143740596	rs6988393	A	G	100	PASS	AC=2640;AF=0.527157;AN=5008;NS=2504;DP=18993;EAS_AF=0.5188;AMR_AF=0.3213;AFR_AF=0.7179;EUR_AF=0.3917;SAS_AF=0.5634;AA=G|||;VT=SNP
8	143741170	rs3735993	G	A	100	PASS	AC=2178;AF=0.434904;AN=5008;NS=2504;DP=22589;EAS_AF=0.4821;AMR_AF=0.2925;AFR_AF=0.4644;EUR_AF=0.3469;SAS_AF=0.5378;AA=G|||;VT=SNP
8	143741375	rs4736361	G	A	100	PASS	AC=897;AF=0.179113;AN=5008;NS=2504;DP=20511;EAS_AF=0.3562;AMR_AF=0.1052;AFR_AF=0.0257;EUR_AF=0.162;SAS_AF=0.274;AA=G|||;VT=SNP
8	143741381	rs4736362	G	A	100	PASS	AC=2475;AF=0.494209;AN=5008;NS=2504;DP=20248;EAS_AF=0.4891;AMR_AF=0.3026;AFR_AF=0.6664;EUR_AF=0.3489;SAS_AF=0.5521;AA=G|||;VT=SNP
8	143742112	rs4736363	C	A	100	PASS	AC=2529;AF=0.504992;AN=5008;NS=2504;DP=16986;EAS_AF=0.4871;AMR_AF=0.304;AFR_AF=0.7095;EUR_AF=0.3479;SAS_AF=0.5511;AA=C|||;VT=SNP
8	143742113	rs4736364	C	T	100	PASS	AC=2534;AF=0.50599;AN=5008;NS=2504;DP=17073;EAS_AF=0.4891;AMR_AF=0.304;AFR_AF=0.7118;EUR_AF=0.3479;SAS_AF=0.5511;AA=C|||;VT=SNP
8	143742197	rs4736365	A	G	100	PASS	AC=2641;AF=0.527356;AN=5008;NS=2504;DP=18799;EAS_AF=0.5188;AMR_AF=0.3213;AFR_AF=0.7186;EUR_AF=0.3917;SAS_AF=0.5634;AA=G|||;VT=SNP
8	143742413	rs4736366	C	T	100	PASS	AC=1984;AF=0.396166;AN=5008;NS=2504;DP=19327;EAS_AF=0.4821;AMR_AF=0.2781;AFR_AF=0.326;EUR_AF=0.3459;SAS_AF=0.5378;AA=-|||;VT=SNP
8	143742477	rs4736367	G	A	100	PASS	AC=2474;AF=0.49401;AN=5008;NS=2504;DP=19282;EAS_AF=0.4891;AMR_AF=0.3026;AFR_AF=0.6664;EUR_AF=0.3479;SAS_AF=0.5521;AA=G|||;VT=SNP
8	143742683	rs3735994	C	T	100	PASS	AC=2644;AF=0.527955;AN=5008;NS=2504;DP=20051;EAS_AF=0.5188;AMR_AF=0.3213;AFR_AF=0.7209;EUR_AF=0.3917;SAS_AF=0.5634;AA=T|||;VT=SNP
8	143743486	rs3808497	C	G	100	PASS	AC=101;AF=0.0201677;AN=5008;NS=2504;DP=18557;EAS_AF=0.0298;AMR_AF=0.0173;AFR_AF=0.003;EUR_AF=0.0437;SAS_AF=0.0112;AA=C|||;VT=SNP
8	143743611	rs2976400	G	A	100	PASS	AC=2465;AF=0.492212;AN=5008;NS=2504;DP=19107;EAS_AF=0.4891;AMR_AF=0.3026;AFR_AF=0.6596;EUR_AF=0.3479;SAS_AF=0.5521;AA=G|||;VT=SNP
8	143743653	rs3824208	C	G	100	PASS	AC=2640;AF=0.527157;AN=5008;NS=2504;DP=17338;EAS_AF=0.5188;AMR_AF=0.3213;AFR_AF=0.7179;EUR_AF=0.3917;SAS_AF=0.5634;AA=G|||;VT=SNP
8	143744589	rs117093756	G	T	100	PASS	AC=103;AF=0.0205671;AN=5008;NS=2504;DP=20253;EAS_AF=0.0298;AMR_AF=0.0173;AFR_AF=0.0045;EUR_AF=0.0437;SAS_AF=0.0112;AA=G|||;VT=SNP
8	143744877	rs750529	G	C	100	PASS	AC=2651;AF=0.529353;AN=5008;NS=2504;DP=22032;EAS_AF=0.5188;AMR_AF=0.3213;AFR_AF=0.7262;EUR_AF=0.3917;SAS_AF=0.5634;AA=C|||;VT=SNP
8	143744931	rs750530	G	A	100	PASS	AC=2476;AF=0.494409;AN=5008;NS=2504;DP=21558;EAS_AF=0.4891;AMR_AF=0.3026;AFR_AF=0.6664;EUR_AF=0.3489;SAS_AF=0.5532;AA=G|||;VT=SNP
8	143745185	rs74941729	C	G	100	PASS	AC=103;AF=0.0205671;AN=5008;NS=2504;DP=19013;EAS_AF=0.0298;AMR_AF=0.0173;AFR_AF=0.0045;EUR_AF=0.0437;SAS_AF=0.0112;AA=C|||;VT=SNP
8	143745981	rs35419434	G	A	100	PASS	AC=103;AF=0.0205671;AN=5008;NS=2504;DP=17582;EAS_AF=0.0298;AMR_AF=0.0173;AFR_AF=0.003;EUR_AF=0.0437;SAS_AF=0.0133;AA=g|||;VT=SNP;EX_TARGET
8	143746050	rs2976399	C	T	100	PASS	AC=2208;AF=0.440895;AN=5008;NS=2504;DP=17155;EAS_AF=0.4841;AMR_AF=0.2925;AFR_AF=0.466;EUR_AF=0.3469;SAS_AF=0.5644;AA=C|||;VT=SNP;EX_TARGET
8	143746069	rs3735999	T	C	100	PASS	AC=2666;AF=0.532348;AN=5008;NS=2504;DP=16647;EAS_AF=0.5188;AMR_AF=0.3213;AFR_AF=0.7171;EUR_AF=0.3926;SAS_AF=0.59;AA=C|||;VT=SNP;EX_TARGET
8	143746365	rs3802234	G	A	100	PASS	AC=119;AF=0.023762;AN=5008;NS=2504;DP=18772;EAS_AF=0.0288;AMR_AF=0.0173;AFR_AF=0.0174;EUR_AF=0.0437;SAS_AF=0.0112;AA=G|||;VT=SNP
8	143746416	rs754957	A	G	100	PASS	AC=2671;AF=0.533347;AN=5008;NS=2504;DP=18399;EAS_AF=0.5188;AMR_AF=0.3213;AFR_AF=0.7209;EUR_AF=0.3917;SAS_AF=0.591;AA=G|||;VT=SNP
8	143746701	rs3802232	A	G	100	PASS	AC=2639;AF=0.526957;AN=5008;NS=2504;DP=18708;EAS_AF=0.5188;AMR_AF=0.3213;AFR_AF=0.7179;EUR_AF=0.3907;SAS_AF=0.5634;AA=G|||;VT=SNP
8	143747097	rs34800931	C	T	100	PASS	AC=120;AF=0.0239617;AN=5008;NS=2504;DP=19670;EAS_AF=0.0298;AMR_AF=0.0173;AFR_AF=0.0174;EUR_AF=0.0437;SAS_AF=0.0112;AA=C|||;VT=SNP
8	143747271	rs2978973	C	G	100	PASS	AC=1985;AF=0.396366;AN=5008;NS=2504;DP=17020;EAS_AF=0.4821;AMR_AF=0.2781;AFR_AF=0.3268;EUR_AF=0.3459;SAS_AF=0.5378;AA=C|||;VT=SNP;EX_TARGET
8	143747389	rs34288113	G	A	100	PASS	AC=102;AF=0.0203674;AN=5008;NS=2504;DP=19841;EAS_AF=0.0308;AMR_AF=0.0173;AFR_AF=0.003;EUR_AF=0.0437;SAS_AF=0.0112;AA=G|||;VT=SNP;EX_TARGET
8	143747752	rs6997771	T	G	100	PASS	AC=2642;AF=0.527556;AN=5008;NS=2504;DP=18343;EAS_AF=0.5198;AMR_AF=0.3213;AFR_AF=0.7186;EUR_AF=0.3917;SAS_AF=0.5634;AA=G|||;VT=SNP
8	143747942	rs80003180	G	A	100	PASS	AC=120;AF=0.0239617;AN=5008;NS=2504;DP=18786;EAS_AF=0.0298;AMR_AF=0.0173;AFR_AF=0.0174;EUR_AF=0.0437;SAS_AF=0.0112;AA=G|||;VT=SNP
8	143748080	rs13255558	C	T	100	PASS	AC=2447;AF=0.488618;AN=5008;NS=2504;DP=16532;EAS_AF=0.4901;AMR_AF=0.3026;AFR_AF=0.6543;EUR_AF=0.3489;SAS_AF=0.5389;AA=C|||;VT=SNP
8	143748215	rs11780221	T	A	100	PASS	AC=2637;AF=0.526558;AN=5008;NS=2504;DP=18609;EAS_AF=0.5198;AMR_AF=0.3213;AFR_AF=0.7156;EUR_AF=0.3907;SAS_AF=0.5634;AA=A|||;VT=SNP
8	143748355	rs11785012	G	A	100	PASS	AC=2458;AF=0.490815;AN=5008;NS=2504;DP=17995;EAS_AF=0.4911;AMR_AF=0.3026;AFR_AF=0.6536;EUR_AF=0.3469;SAS_AF=0.5521;AA=G|||;VT=SNP
8	143748528	rs4736368	G	C	100	PASS	AC=2640;AF=0.527157;AN=5008;NS=2504;DP=19693;EAS_AF=0.5198;AMR_AF=0.3213;AFR_AF=0.7179;EUR_AF=0.3907;SAS_AF=0.5634;AA=c|||;VT=SNP
8	143748759	rs117400035	C	T	100	PASS	AC=103;AF=0.0205671;AN=5008;NS=2504;DP=16513;EAS_AF=0.0298;AMR_AF=0.0173;AFR_AF=0.0045;EUR_AF=0.0437;SAS_AF=0.0112;AA=c|||;VT=SNP
8	143748919	rs78167196	G	C	100	PASS	AC=103;AF=0.0205671;AN=5008;NS=2504;DP=18289;EAS_AF=0.0298;AMR_AF=0.0173;AFR_AF=0.0045;EUR_AF=0.0437;SAS_AF=0.0112;AA=G|||;VT=SNP
8	143749228	rs7007891	C	T	100	PASS	AC=2544;AF=0.507987;AN=5008;NS=2504;DP=20558;EAS_AF=0.5099;AMR_AF=0.6974;AFR_AF=0.3343;EUR_AF=0.6521;SAS_AF=0.4581;AA=T|||;VT=SNP
8	143749718	rs6995314	A	G	100	PASS	AC=2385;AF=0.476238;AN=5008;NS=2504;DP=21043;EAS_AF=0.4802;AMR_AF=0.6801;AFR_AF=0.2821;EUR_AF=0.6103;SAS_AF=0.4519;AA=A|||;VT=SNP
8	143750028	rs10108059	G	T	100	PASS	AC=2374;AF=0.474042;AN=5008;NS=2504;DP=12517;EAS_AF=0.4802;AMR_AF=0.6787;AFR_AF=0.2791;EUR_AF=0.6093;SAS_AF=0.4468;AA=G|||;VT=SNP
8	143750072	rs10110864	C	T	100	PASS	AC=2763;AF=0.551717;AN=5008;NS=2504;DP=14335;EAS_AF=0.5169;AMR_AF=0.6931;AFR_AF=0.4917;EUR_AF=0.6342;SAS_AF=0.4836;AA=T|||;VT=SNP
8	143750205	rs12546978	T	A	100	PASS	AC=2568;AF=0.51278;AN=5008;NS=2504;DP=14880;EAS_AF=0.5109;AMR_AF=0.696;AFR_AF=0.3517;EUR_AF=0.6531;SAS_AF=0.4581;AA=t|||;VT=SNP
8	143751698	rs4736369	T	C	100	PASS	AC=2515;AF=0.502196;AN=5008;NS=2504;DP=9908;EAS_AF=0.6915;AMR_AF=0.4553;AFR_AF=0.447;EUR_AF=0.4642;SAS_AF=0.454;AA=T|||;VT=SNP
8	143751864	rs2978974	G	A	100	PASS	AC=1820;AF=0.363419;AN=5008;NS=2504;DP=12467;EAS_AF=0.2907;AMR_AF=0.2507;AFR_AF=0.5378;EUR_AF=0.3509;SAS_AF=0.2955;AA=A|||;VT=SNP
8	143752235	rs9297976	T	C	100	PASS	AC=1951;AF=0.389577;AN=5008;NS=2504;DP=20415;EAS_AF=0.3413;AMR_AF=0.3905;AFR_AF=0.4463;EUR_AF=0.4314;SAS_AF=0.319;AA=T|||;VT=SNP
8	143752994	rs2976384	T	C	100	PASS	AC=2003;AF=0.39996;AN=5008;NS=2504;DP=19004;EAS_AF=0.3393;AMR_AF=0.5029;AFR_AF=0.3396;EUR_AF=0.4473;SAS_AF=0.4223;AA=C|||;VT=SNP
8	143753289	rs2920288	C	T	100	PASS	AC=2031;AF=0.405551;AN=5008;NS=2504;DP=13961;EAS_AF=0.3343;AMR_AF=0.4337;AFR_AF=0.4327;EUR_AF=0.4742;SAS_AF=0.3517;AA=C|||;VT=SNP
8	143753546	rs13264644	A	G	100	PASS	AC=929;AF=0.185503;AN=5008;NS=2504;DP=19183;EAS_AF=0.004;AMR_AF=0.3573;AFR_AF=0.0136;EUR_AF=0.4125;SAS_AF=0.2495;AA=A|||;VT=SNP
8	143754136	rs2920287	G	A	100	PASS	AC=512;AF=0.102236;AN=5008;NS=2504;DP=19903;EAS_AF=0.3274;AMR_AF=0.0504;AFR_AF=0.0015;EUR_AF=0.0567;SAS_AF=0.09;AA=G|||;VT=SNP
8	143754728	rs2920286	G	A	100	PASS	AC=1926;AF=0.384585;AN=5008;NS=2504;DP=17542;EAS_AF=0.3403;AMR_AF=0.5029;AFR_AF=0.2837;EUR_AF=0.4463;SAS_AF=0.4192;AA=G|||;VT=SNP
8	143754942	rs73714659	G	A	100	PASS	AC=384;AF=0.0766773;AN=5008;NS=2504;DP=21417;EAS_AF=0.1121;AMR_AF=0.0187;AFR_AF=0.1566;EUR_AF=0.0139;SAS_AF=0.0378;AA=G|||;VT=SNP
8	143755720	rs2978977	C	A	100	PASS	AC=1503;AF=0.30012;AN=5008;NS=2504;DP=19513;EAS_AF=0.2272;AMR_AF=0.464;AFR_AF=0.1241;EUR_AF=0.4195;SAS_AF=0.3742;AA=c|||;VT=SNP
8	143755870	rs73714661	G	A	100	PASS	AC=386;AF=0.0770767;AN=5008;NS=2504;DP=21380;EAS_AF=0.1121;AMR_AF=0.0187;AFR_AF=0.1573;EUR_AF=0.0139;SAS_AF=0.0389;AA=G|||;VT=SNP
8	143756218	rs2920285	G	C	100	PASS	AC=1997;AF=0.398762;AN=5008;NS=2504;DP=18222;EAS_AF=0.3403;AMR_AF=0.5043;AFR_AF=0.3457;EUR_AF=0.4473;SAS_AF=0.4059;AA=c|||;VT=SNP
8	143756530	rs2978978	T	C	100	PASS	AC=1997;AF=0.398762;AN=5008;NS=2504;DP=16481;EAS_AF=0.3403;AMR_AF=0.5043;AFR_AF=0.3457;EUR_AF=0.4473;SAS_AF=0.4059;AA=C|||;VT=SNP
8	143756919	rs2920284	A	G	100	PASS	AC=1999;AF=0.399161;AN=5008;NS=2504;DP=18369;EAS_AF=0.3403;AMR_AF=0.5043;AFR_AF=0.3464;EUR_AF=0.4473;SAS_AF=0.407;AA=G|||;VT=SNP
8	143757037	rs2920283	T	C	100	PASS	AC=1997;AF=0.398762;AN=5008;NS=2504;DP=21223;EAS_AF=0.3403;AMR_AF=0.5043;AFR_AF=0.3457;EUR_AF=0.4473;SAS_AF=0.4059;AA=C|||;VT=SNP
8	143757286	rs2978979	C	A	100	PASS	AC=2024;AF=0.404153;AN=5008;NS=2504;DP=22358;EAS_AF=0.3403;AMR_AF=0.5058;AFR_AF=0.3654;EUR_AF=0.4473;SAS_AF=0.4059;AA=A|||;VT=SNP
8	143757409	rs2976386	G	A	100	PASS	AC=1940;AF=0.38738;AN=5008;NS=2504;DP=18068;EAS_AF=0.3403;AMR_AF=0.5043;AFR_AF=0.3033;EUR_AF=0.4463;SAS_AF=0.4059;AA=G|||;VT=SNP
8	143757564	rs34335167	G	A	100	PASS	AC=917;AF=0.183107;AN=5008;NS=2504;DP=14861;EAS_AF=0.1319;AMR_AF=0.33;AFR_AF=0.0643;EUR_AF=0.2525;SAS_AF=0.2209;AA=G|||;VT=SNP
8	143757600	rs10956997	A	T	100	PASS	AC=553;AF=0.110423;AN=5008;NS=2504;DP=16289;EAS_AF=0.0962;AMR_AF=0.1484;AFR_AF=0.0219;EUR_AF=0.1789;SAS_AF=0.1472;AA=A|||;VT=SNP
8	143757708	rs2978980	T	G	100	PASS	AC=2025;AF=0.404353;AN=5008;NS=2504;DP=20375;EAS_AF=0.3403;AMR_AF=0.5058;AFR_AF=0.3661;EUR_AF=0.4473;SAS_AF=0.4059;AA=G|||;VT=SNP
8	143757763	rs2920282	T	C	100	PASS	AC=2017;AF=0.402756;AN=5008;NS=2504;DP=19688;EAS_AF=0.3403;AMR_AF=0.5043;AFR_AF=0.3608;EUR_AF=0.4473;SAS_AF=0.4059;AA=C|||;VT=SNP
8	143758506	rs73714662	G	A	100	PASS	AC=387;AF=0.0772764;AN=5008;NS=2504;DP=18990;EAS_AF=0.1121;AMR_AF=0.0187;AFR_AF=0.1566;EUR_AF=0.0139;SAS_AF=0.0409;AA=G|||;VT=SNP
8	143758944	rs73714664	C	T	100	PASS	AC=387;AF=0.0772764;AN=5008;NS=2504;DP=17785;EAS_AF=0.1121;AMR_AF=0.0187;AFR_AF=0.1566;EUR_AF=0.0139;SAS_AF=0.0409;AA=C|||;VT=SNP
8	143759137	rs2978981	C	T	100	PASS	AC=1949;AF=0.389177;AN=5008;NS=2504;DP=15995;EAS_AF=0.3403;AMR_AF=0.5043;AFR_AF=0.3071;EUR_AF=0.4473;SAS_AF=0.409;AA=C|||;VT=SNP
8	143759364	rs2976387	G	A	100	PASS	AC=1550;AF=0.309505;AN=5008;NS=2504;DP=16190;EAS_AF=0.2282;AMR_AF=0.4841;AFR_AF=0.1437;EUR_AF=0.4334;SAS_AF=0.3661;AA=G|||;VT=SNP
8	143760256	rs2976388	G	A	100	PASS	AC=1638;AF=0.327077;AN=5008;NS=2504;DP=19266;EAS_AF=0.2292;AMR_AF=0.487;AFR_AF=0.2065;EUR_AF=0.4354;SAS_AF=0.3661;AA=G|||;VT=SNP
8	143760421	rs2976389	T	C	100	PASS	AC=1972;AF=0.39377;AN=5008;NS=2504;DP=18490;EAS_AF=0.3403;AMR_AF=0.4986;AFR_AF=0.3298;EUR_AF=0.4483;SAS_AF=0.4049;AA=-|||;VT=SNP
8	143760444	rs2920281	C	T	100	PASS	AC=1551;AF=0.309704;AN=5008;NS=2504;DP=18714;EAS_AF=0.2282;AMR_AF=0.4827;AFR_AF=0.146;EUR_AF=0.4334;SAS_AF=0.365;AA=A|||;VT=SNP
8	143761103	rs6471587	C	G	100	PASS	AC=391;AF=0.0780751;AN=5008;NS=2504;DP=19023;EAS_AF=0.1121;AMR_AF=0.0187;AFR_AF=0.1589;EUR_AF=0.0139;SAS_AF=0.0419;AA=G|||;VT=SNP
8	143761144	rs2920280	G	C	100	PASS	AC=1551;AF=0.309704;AN=5008;NS=2504;DP=18661;EAS_AF=0.2292;AMR_AF=0.4841;AFR_AF=0.146;EUR_AF=0.4334;SAS_AF=0.363;AA=G|||;VT=SNP
8	143761172	rs13262164	C	T	100	PASS	AC=919;AF=0.183506;AN=5008;NS=2504;DP=18481;EAS_AF=0.1319;AMR_AF=0.3314;AFR_AF=0.0643;EUR_AF=0.2535;SAS_AF=0.2209;AA=C|||;VT=SNP
8	143761931	rs2294008	C	T	100	PASS	AC=2029;AF=0.405152;AN=5008;NS=2504;DP=19698;EAS_AF=0.3423;AMR_AF=0.5043;AFR_AF=0.3676;EUR_AF=0.4473;SAS_AF=0.407;AA=T|||;VT=SNP;EX_TARGET
8	143762135	rs2920279	A	C	100	PASS	AC=2037;AF=0.406749;AN=5008;NS=2504;DP=18705;EAS_AF=0.3423;AMR_AF=0.5072;AFR_AF=0.3676;EUR_AF=0.4473;SAS_AF=0.4131;AA=C|||;VT=SNP
8	143762430	rs2294010	A	G	100	PASS	AC=2030;AF=0.405351;AN=5008;NS=2504;DP=15910;EAS_AF=0.3413;AMR_AF=0.5072;AFR_AF=0.3676;EUR_AF=0.4473;SAS_AF=0.407;AA=G|||;VT=SNP
8	143762724	rs2976391	C	A	100	PASS	AC=2022;AF=0.403754;AN=5008;NS=2504;DP=15605;EAS_AF=0.3323;AMR_AF=0.4323;AFR_AF=0.4213;EUR_AF=0.4722;SAS_AF=0.363;AA=C|||;VT=SNP
8	143762807	rs3736001	G	A	100	PASS	AC=161;AF=0.0321486;AN=5008;NS=2504;DP=16791;EAS_AF=0.1071;AMR_AF=0.0043;AFR_AF=0.0008;EUR_AF=0.0099;SAS_AF=0.0399;AA=G|||;VT=SNP;EX_TARGET
8	143762932	rs2976392	G	A	100	PASS	AC=2029;AF=0.405152;AN=5008;NS=2504;DP=18996;EAS_AF=0.3413;AMR_AF=0.5072;AFR_AF=0.3676;EUR_AF=0.4463;SAS_AF=0.407;AA=A|||;VT=SNP
8	143762967	rs3736003	C	T	100	PASS	AC=421;AF=0.0840655;AN=5008;NS=2504;DP=19208;EAS_AF=0.1151;AMR_AF=0.0202;AFR_AF=0.1793;EUR_AF=0.0139;SAS_AF=0.0409;AA=C|||;VT=SNP
8	143763043	rs2920298	A	G	100	PASS	AC=2012;AF=0.401757;AN=5008;NS=2504;DP=17964;EAS_AF=0.3413;AMR_AF=0.5072;AFR_AF=0.354;EUR_AF=0.4473;SAS_AF=0.407;AA=G|||;VT=SNP
8	143763083	rs2920297	A	G	100	PASS	AC=2011;AF=0.401558;AN=5008;NS=2504;DP=18182;EAS_AF=0.3413;AMR_AF=0.5072;AFR_AF=0.354;EUR_AF=0.4473;SAS_AF=0.4059;AA=G|||;VT=SNP
8	143763109	rs2920296	A	G	100	PASS	AC=2012;AF=0.401757;AN=5008;NS=2504;DP=18301;EAS_AF=0.3413;AMR_AF=0.5072;AFR_AF=0.354;EUR_AF=0.4473;SAS_AF=0.407;AA=G|||;VT=SNP
8	143763490	rs2978982	T	C	100	PASS	AC=2030;AF=0.405351;AN=5008;NS=2504;DP=15544;EAS_AF=0.3413;AMR_AF=0.5072;AFR_AF=0.3676;EUR_AF=0.4473;SAS_AF=0.407;AA=C|||;VT=SNP;EX_TARGET
8	143763547	rs1045531	C	A	100	PASS	AC=2013;AF=0.401957;AN=5008;NS=2504;DP=13713;EAS_AF=0.3423;AMR_AF=0.5072;AFR_AF=0.354;EUR_AF=0.4473;SAS_AF=0.407;AA=A|||;VT=SNP;EX_TARGET
8	143763618	rs2976393	C	G	100	PASS	AC=2015;AF=0.402356;AN=5008;NS=2504;DP=14928;EAS_AF=0.3413;AMR_AF=0.5086;AFR_AF=0.3548;EUR_AF=0.4483;SAS_AF=0.407;AA=C|||;VT=SNP
8	143763622	rs2976394	C	T	100	PASS	AC=2011;AF=0.401558;AN=5008;NS=2504;DP=14996;EAS_AF=0.3403;AMR_AF=0.5072;AFR_AF=0.354;EUR_AF=0.4473;SAS_AF=0.407;AA=C|||;VT=SNP
8	143763690	rs10216533	G	A	100	PASS	AC=2021;AF=0.403554;AN=5008;NS=2504;DP=15896;EAS_AF=0.3413;AMR_AF=0.5072;AFR_AF=0.3608;EUR_AF=0.4473;SAS_AF=0.407;AA=A|||;VT=SNP
8	143763750	rs2976395	G	A	100	PASS	AC=2013;AF=0.401957;AN=5008;NS=2504;DP=16406;EAS_AF=0.3413;AMR_AF=0.5072;AFR_AF=0.3548;EUR_AF=0.4473;SAS_AF=0.407;AA=G|||;VT=SNP
8	143763757	rs1045547	T	G	100	PASS	AC=2013;AF=0.401957;AN=5008;NS=2504;DP=16532;EAS_AF=0.3413;AMR_AF=0.5072;AFR_AF=0.3548;EUR_AF=0.4473;SAS_AF=0.407;AA=G|||;VT=SNP
8	143763958	rs1045574	G	A	100	PASS	AC=2013;AF=0.401957;AN=5008;NS=2504;DP=17347;EAS_AF=0.3423;AMR_AF=0.5072;AFR_AF=0.354;EUR_AF=0.4473;SAS_AF=0.407;AA=g|||;VT=SNP
8	143764001	rs2976396	G	A	100	PASS	AC=2012;AF=0.401757;AN=5008;NS=2504;DP=17575;EAS_AF=0.3413;AMR_AF=0.5072;AFR_AF=0.354;EUR_AF=0.4473;SAS_AF=0.407;AA=G|||;VT=SNP
8	143764101	rs1045605	C	G	100	PASS	AC=2013;AF=0.401957;AN=5008;NS=2504;DP=18938;EAS_AF=0.3413;AMR_AF=0.5072;AFR_AF=0.354;EUR_AF=0.4473;SAS_AF=0.408;AA=C|||;VT=SNP
8	143764613	rs2976397	G	T	100	PASS	AC=1549;AF=0.309305;AN=5008;NS=2504;DP=13826;EAS_AF=0.2262;AMR_AF=0.4841;AFR_AF=0.146;EUR_AF=0.4314;SAS_AF=0.3661;AA=G|||;VT=SNP
8	143764729	rs56147230	T	G	100	PASS	AC=391;AF=0.0780751;AN=5008;NS=2504;DP=13118;EAS_AF=0.1151;AMR_AF=0.0202;AFR_AF=0.1558;EUR_AF=0.0139;SAS_AF=0.0419;AA=T|||;VT=SNP
8	143764879	rs2976398	G	C	100	PASS	AC=1997;AF=0.398762;AN=5008;NS=2504;DP=13011;EAS_AF=0.3413;AMR_AF=0.5058;AFR_AF=0.3442;EUR_AF=0.4473;SAS_AF=0.4059;AA=G|||;VT=SNP
8	143764937	rs2920295	A	G	100	PASS	AC=2100;AF=0.419329;AN=5008;NS=2504;DP=14547;EAS_AF=0.3413;AMR_AF=0.5101;AFR_AF=0.4183;EUR_AF=0.4483;SAS_AF=0.407;AA=G|||;VT=SNP
8	143765326	rs2920294	C	G	100	PASS	AC=2012;AF=0.401757;AN=5008;NS=2504;DP=17390;EAS_AF=0.3413;AMR_AF=0.5072;AFR_AF=0.354;EUR_AF=0.4473;SAS_AF=0.407;AA=G|||;VT=SNP
8	143765699	rs2920292	A	G	100	PASS	AC=2014;AF=0.402157;AN=5008;NS=2504;DP=16773;EAS_AF=0.3413;AMR_AF=0.5086;AFR_AF=0.354;EUR_AF=0.4483;SAS_AF=0.407;AA=A|||;VT=SNP
8	143765842	rs2978983	A	G	100	PASS	AC=2015;AF=0.402356;AN=5008;NS=2504;DP=20801;EAS_AF=0.3313;AMR_AF=0.4323;AFR_AF=0.4183;EUR_AF=0.4702;SAS_AF=0.363;AA=A|||;VT=SNP
8	143765885	rs12155758	G	A	100	PASS	AC=939;AF=0.1875;AN=5008;NS=2504;DP=22117;EAS_AF=0.129;AMR_AF=0.3343;AFR_AF=0.0802;EUR_AF=0.2535;SAS_AF=0.2209;AA=G|||;VT=SNP
8	143766035	rs10104383	C	T	100	PASS	AC=422;AF=0.0842652;AN=5008;NS=2504;DP=19597;EAS_AF=0.1141;AMR_AF=0.0202;AFR_AF=0.1808;EUR_AF=0.0139;SAS_AF=0.0409;AA=C|||;VT=SNP
8	143766059	rs2585183	C	G	100	PASS	AC=1555;AF=0.310503;AN=5008;NS=2504;DP=18983;EAS_AF=0.2282;AMR_AF=0.4856;AFR_AF=0.1467;EUR_AF=0.4334;SAS_AF=0.3661;AA=C|||;VT=SNP
8	143766089	rs10091779	A	G	100	PASS	AC=432;AF=0.086262;AN=5008;NS=2504;DP=18411;EAS_AF=0.1181;AMR_AF=0.0202;AFR_AF=0.1853;EUR_AF=0.0139;SAS_AF=0.0409;AA=G|||;VT=SNP
8	143766396	rs73714670	C	T	100	PASS	AC=424;AF=0.0846645;AN=5008;NS=2504;DP=23009;EAS_AF=0.1151;AMR_AF=0.0202;AFR_AF=0.1815;EUR_AF=0.0139;SAS_AF=0.0409;AA=T|||;VT=SNP
8	143767140	rs73714671	G	A	100	PASS	AC=424;AF=0.0846645;AN=5008;NS=2504;DP=22921;EAS_AF=0.1161;AMR_AF=0.0202;AFR_AF=0.1808;EUR_AF=0.0139;SAS_AF=0.0409;AA=A|||;VT=SNP
8	143767822	rs28449345	A	G	100	PASS	AC=439;AF=0.0876597;AN=5008;NS=2504;DP=13702;EAS_AF=0.1161;AMR_AF=0.0202;AFR_AF=0.1921;EUR_AF=0.0139;SAS_AF=0.0409;AA=A|||;VT=SNP
8	143769150	rs73714672	G	A	100	PASS	AC=432;AF=0.086262;AN=5008;NS=2504;DP=13537;EAS_AF=0.122;AMR_AF=0.0202;AFR_AF=0.1815;EUR_AF=0.0139;SAS_AF=0.0419;AA=A|||;VT=SNP
8	143769252	rs2717609	A	T	100	PASS	AC=1689;AF=0.33726;AN=5008;NS=2504;DP=13051;EAS_AF=0.2232;AMR_AF=0.6167;AFR_AF=0.1415;EUR_AF=0.4553;SAS_AF=0.3998;AA=T|||;VT=SNP
8	143770135	rs2572910	C	G	100	PASS	AC=2028;AF=0.404952;AN=5008;NS=2504;DP=15734;EAS_AF=0.3413;AMR_AF=0.5072;AFR_AF=0.3654;EUR_AF=0.4483;SAS_AF=0.407;AA=c|||;VT=SNP
8	143771364	rs73714673	A	G	100	PASS	AC=425;AF=0.0848642;AN=5008;NS=2504;DP=16005;EAS_AF=0.1161;AMR_AF=0.0202;AFR_AF=0.1808;EUR_AF=0.0139;SAS_AF=0.0419;AA=G|||;VT=SNP
8	143771714	rs2585181	C	A	100	PASS	AC=2002;AF=0.39976;AN=5008;NS=2504;DP=17124;EAS_AF=0.3403;AMR_AF=0.5058;AFR_AF=0.3472;EUR_AF=0.4473;SAS_AF=0.408;AA=A|||;VT=SNP
8	143772655	rs55924374	G	A	100	PASS	AC=912;AF=0.182109;AN=5008;NS=2504;DP=19125;EAS_AF=0.129;AMR_AF=0.3314;AFR_AF=0.0582;EUR_AF=0.2535;SAS_AF=0.2249;AA=G|||;VT=SNP
8	143773166	rs4736371	A	G	100	PASS	AC=797;AF=0.159145;AN=5008;NS=2504;DP=17582;EAS_AF=0.13;AMR_AF=0.2925;AFR_AF=0.0159;EUR_AF=0.2247;SAS_AF=0.2209;AA=A|||;VT=SNP
8	143774193	rs2585179	G	A	100	PASS	AC=2030;AF=0.405351;AN=5008;NS=2504;DP=18599;EAS_AF=0.3413;AMR_AF=0.5072;AFR_AF=0.3654;EUR_AF=0.4493;SAS_AF=0.408;AA=A|||;VT=SNP
8	143774592	rs1836633	G	A	100	PASS	AC=2011;AF=0.401558;AN=5008;NS=2504;DP=19501;EAS_AF=0.3274;AMR_AF=0.4323;AFR_AF=0.4206;EUR_AF=0.4692;SAS_AF=0.3609;AA=G|||;VT=SNP
8	143776668	rs2717562	T	C	100	PASS	AC=2033;AF=0.40595;AN=5008;NS=2504;DP=15278;EAS_AF=0.3413;AMR_AF=0.5072;AFR_AF=0.3676;EUR_AF=0.4493;SAS_AF=0.408;AA=C|||;VT=SNP
8	143776873	rs1865552	T	G	100	PASS	AC=395;AF=0.0788738;AN=5008;NS=2504;DP=17544;EAS_AF=0.1161;AMR_AF=0.0202;AFR_AF=0.1581;EUR_AF=0.0139;SAS_AF=0.0419;AA=T|||;VT=SNP
8	143777010	rs2717561	T	C	100	PASS	AC=557;AF=0.111222;AN=5008;NS=2504;DP=16003;EAS_AF=0.0962;AMR_AF=0.1441;AFR_AF=0.0257;EUR_AF=0.1809;SAS_AF=0.1472;AA=T|||;VT=SNP
8	143777579	rs61525114	C	T	100	PASS	AC=395;AF=0.0788738;AN=5008;NS=2504;DP=21298;EAS_AF=0.1161;AMR_AF=0.0202;AFR_AF=0.1581;EUR_AF=0.0139;SAS_AF=0.0419;AA=C|||;VT=SNP
8	143778381	rs2585176	A	T	100	PASS	AC=1449;AF=0.289337;AN=5008;NS=2504;DP=17943;EAS_AF=0.2183;AMR_AF=0.4568;AFR_AF=0.1044;EUR_AF=0.4245;SAS_AF=0.3548;AA=A|||;VT=SNP
8	143779367	rs6990857	A	G	100	PASS	AC=292;AF=0.0583067;AN=5008;NS=2504;DP=18977;EAS_AF=0.1081;AMR_AF=0.0173;AFR_AF=0.0915;EUR_AF=0.0099;SAS_AF=0.0409;AA=A|||;VT=SNP
8	143780067	rs79588673	A	G	100	PASS	AC=428;AF=0.0854633;AN=5008;NS=2504;DP=18512;EAS_AF=0.1161;AMR_AF=0.0202;AFR_AF=0.1831;EUR_AF=0.0139;SAS_AF=0.0419;AA=A|||;VT=SNP
8	143780452	rs1836632	G	T	100	PASS	AC=426;AF=0.0850639;AN=5008;NS=2504;DP=18410;EAS_AF=0.1161;AMR_AF=0.0202;AFR_AF=0.1815;EUR_AF=0.0139;SAS_AF=0.0419;AA=G|||;VT=SNP
8	143780775	rs1435453	C	T	100	PASS	AC=2011;AF=0.401558;AN=5008;NS=2504;DP=17941;EAS_AF=0.3264;AMR_AF=0.4323;AFR_AF=0.4221;EUR_AF=0.4692;SAS_AF=0.3599;AA=C|||;VT=SNP
8	143781058	rs2572896	C	T	100	PASS	AC=1427;AF=0.284944;AN=5008;NS=2504;DP=17432;EAS_AF=0.1855;AMR_AF=0.3646;AFR_AF=0.3457;EUR_AF=0.2674;SAS_AF=0.2669;AA=T|||;VT=SNP
8	143781115	rs12548797	A	G	100	PASS	AC=926;AF=0.184904;AN=5008;NS=2504;DP=15363;EAS_AF=0.13;AMR_AF=0.3329;AFR_AF=0.0605;EUR_AF=0.2545;SAS_AF=0.2331;AA=A|||;VT=SNP
8	143781183	rs117893364	C	G	100	PASS	AC=394;AF=0.0786741;AN=5008;NS=2504;DP=15373;EAS_AF=0.1161;AMR_AF=0.0202;AFR_AF=0.1573;EUR_AF=0.0139;SAS_AF=0.0419;AA=C|||;VT=SNP
8	143781289	rs2585175	G	C	100	PASS	AC=2445;AF=0.488219;AN=5008;NS=2504;DP=16908;EAS_AF=0.4474;AMR_AF=0.4467;AFR_AF=0.6142;EUR_AF=0.4732;SAS_AF=0.4049;AA=C|||;VT=SNP
8	143781858	rs1048831	G	A	100	PASS	AC=2415;AF=0.482228;AN=5008;NS=2504;DP=9177;EAS_AF=0.4504;AMR_AF=0.4452;AFR_AF=0.5953;EUR_AF=0.4682;SAS_AF=0.4029;AA=G|||;VT=SNP;EX_TARGET
8	143782044	rs2585174	A	G	100	PASS	AC=2576;AF=0.514377;AN=5008;NS=2504;DP=9524;EAS_AF=0.4524;AMR_AF=0.4611;AFR_AF=0.7065;EUR_AF=0.4722;SAS_AF=0.3998;AA=G|||;VT=SNP;EX_TARGET
8	143782274	rs2572898	G	C	100	PASS	AC=2045;AF=0.408347;AN=5008;NS=2504;DP=7756;EAS_AF=0.3333;AMR_AF=0.4308;AFR_AF=0.4508;EUR_AF=0.4563;SAS_AF=0.363;AA=G|||;VT=SNP
8	143782614	rs13272904	T	C	100	PASS	AC=2312;AF=0.461661;AN=5008;NS=2504;DP=11555;EAS_AF=0.3373;AMR_AF=0.4524;AFR_AF=0.6339;EUR_AF=0.4592;SAS_AF=0.3661;AA=T|||;VT=SNP
8	143783164	rs6987246	G	A	100	PASS	AC=292;AF=0.0583067;AN=5008;NS=2504;DP=15622;EAS_AF=0.1121;AMR_AF=0.0173;AFR_AF=0.0893;EUR_AF=0.0099;SAS_AF=0.0399;AA=G|||;VT=SNP
8	143783485	rs2585154	C	T	100	PASS	AC=1977;AF=0.394768;AN=5008;NS=2504;DP=13217;EAS_AF=0.3046;AMR_AF=0.4308;AFR_AF=0.4281;EUR_AF=0.4553;SAS_AF=0.3548;AA=C|||;VT=SNP
8	143784275	rs2294012	C	T	100	PASS	AC=191;AF=0.038139;AN=5008;NS=2504;DP=18031;EAS_AF=0.1111;AMR_AF=0.0072;AFR_AF=0.0189;EUR_AF=0.0099;SAS_AF=0.0399;AA=C|||;VT=SNP
8	143784500	rs2244163	T	G	100	PASS	AC=1964;AF=0.392173;AN=5008;NS=2504;DP=20707;EAS_AF=0.3046;AMR_AF=0.4294;AFR_AF=0.4191;EUR_AF=0.4553;SAS_AF=0.3548;AA=T|||;VT=SNP;EX_TARGET
8	143784885	rs2244152	C	A	100	PASS	AC=2375;AF=0.474241;AN=5008;NS=2504;DP=20399;EAS_AF=0.4206;AMR_AF=0.451;AFR_AF=0.5893;EUR_AF=0.4692;SAS_AF=0.3957;AA=C|||;VT=SNP
8	143784971	rs2294011	A	C	100	PASS	AC=400;AF=0.0798722;AN=5008;NS=2504;DP=21329;EAS_AF=0.119;AMR_AF=0.0202;AFR_AF=0.1604;EUR_AF=0.0139;SAS_AF=0.0409;AA=A|||;VT=SNP
8	143785345	rs2585153	G	A	100	PASS	AC=2376;AF=0.474441;AN=5008;NS=2504;DP=18064;EAS_AF=0.4236;AMR_AF=0.451;AFR_AF=0.5885;EUR_AF=0.4682;SAS_AF=0.3957;AA=G|||;VT=SNP
8	143785548	rs28719133	C	T	100	PASS	AC=397;AF=0.0792732;AN=5008;NS=2504;DP=18551;EAS_AF=0.119;AMR_AF=0.0202;AFR_AF=0.1581;EUR_AF=0.0139;SAS_AF=0.0409;AA=C|||;VT=SNP
8	143785549	rs2572899	A	G	100	PASS	AC=2379;AF=0.47504;AN=5008;NS=2504;DP=18579;EAS_AF=0.4206;AMR_AF=0.451;AFR_AF=0.593;EUR_AF=0.4682;SAS_AF=0.3957;AA=G|||;VT=SNP
8	143785659	rs2164308	C	T	100	PASS	AC=2380;AF=0.47524;AN=5008;NS=2504;DP=17247;EAS_AF=0.4206;AMR_AF=0.451;AFR_AF=0.593;EUR_AF=0.4692;SAS_AF=0.3957;AA=T|||;VT=SNP
8	143786214	rs2585152	A	T	100	PASS	AC=2380;AF=0.47524;AN=5008;NS=2504;DP=19499;EAS_AF=0.4206;AMR_AF=0.451;AFR_AF=0.593;EUR_AF=0.4692;SAS_AF=0.3957;AA=T|||;VT=SNP
8	143786461	rs2082801	A	G	100	PASS	AC=1964;AF=0.392173;AN=5008;NS=2504;DP=21179;EAS_AF=0.3016;AMR_AF=0.4308;AFR_AF=0.4213;EUR_AF=0.4553;SAS_AF=0.3538;AA=A|||;VT=SNP
8	143786835	rs6471588	A	G	100	PASS	AC=3642;AF=0.727236;AN=5008;NS=2504;DP=22490;EAS_AF=0.5833;AMR_AF=0.8444;AFR_AF=0.7549;EUR_AF=0.8022;SAS_AF=0.6779;AA=G|||;VT=SNP
8	143787808	rs2717550	T	A	100	PASS	AC=2380;AF=0.47524;AN=5008;NS=2504;DP=20156;EAS_AF=0.4206;AMR_AF=0.451;AFR_AF=0.593;EUR_AF=0.4692;SAS_AF=0.3957;AA=A|||;VT=SNP
8	143787999	rs1469811	G	A	100	PASS	AC=2380;AF=0.47524;AN=5008;NS=2504;DP=22328;EAS_AF=0.4206;AMR_AF=0.451;AFR_AF=0.593;EUR_AF=0.4692;SAS_AF=0.3957;AA=G|||;VT=SNP
8	143788492	rs76021109	G	A	100	PASS	AC=292;AF=0.0583067;AN=5008;NS=2504;DP=21363;EAS_AF=0.1111;AMR_AF=0.0173;AFR_AF=0.09;EUR_AF=0.0099;SAS_AF=0.0399;AA=G|||;VT=SNP
8	143788831	rs2164307	A	T	100	PASS	AC=1959;AF=0.391174;AN=5008;NS=2504;DP=19863;EAS_AF=0.2986;AMR_AF=0.4294;AFR_AF=0.4198;EUR_AF=0.4553;SAS_AF=0.3548;AA=A|||;VT=SNP
8	143789775	rs1560986	T	C	100	PASS	AC=1962;AF=0.391773;AN=5008;NS=2504;DP=17413;EAS_AF=0.3016;AMR_AF=0.4294;AFR_AF=0.4198;EUR_AF=0.4553;SAS_AF=0.3548;AA=T|||;VT=SNP
8	143789966	rs2263092	A	G	100	PASS	AC=2378;AF=0.47484;AN=5008;NS=2504;DP=13158;EAS_AF=0.4206;AMR_AF=0.451;AFR_AF=0.5923;EUR_AF=0.4692;SAS_AF=0.3947;AA=A|||;VT=SNP
8	143790182	rs9657023	G	A	100	PASS	AC=398;AF=0.0794728;AN=5008;NS=2504;DP=17855;EAS_AF=0.12;AMR_AF=0.0202;AFR_AF=0.1581;EUR_AF=0.0139;SAS_AF=0.0409;AA=G|||;VT=SNP
8	143790574	rs1594999	G	A	100	PASS	AC=2379;AF=0.47504;AN=5008;NS=2504;DP=19097;EAS_AF=0.4206;AMR_AF=0.451;AFR_AF=0.5923;EUR_AF=0.4692;SAS_AF=0.3957;AA=A|||;VT=SNP
8	143790706	rs10092298	A	G	100	PASS	AC=400;AF=0.0798722;AN=5008;NS=2504;DP=18651;EAS_AF=0.119;AMR_AF=0.0202;AFR_AF=0.1604;EUR_AF=0.0139;SAS_AF=0.0409;AA=A|||;VT=SNP
8	143790934	rs2376491	G	A	100	PASS	AC=1969;AF=0.393171;AN=5008;NS=2504;DP=19313;EAS_AF=0.3016;AMR_AF=0.4308;AFR_AF=0.4244;EUR_AF=0.4553;SAS_AF=0.3548;AA=G|||;VT=SNP
8	143791300	rs2717552	T	C	100	PASS	AC=2376;AF=0.474441;AN=5008;NS=2504;DP=20019;EAS_AF=0.4196;AMR_AF=0.451;AFR_AF=0.5915;EUR_AF=0.4682;SAS_AF=0.3957;AA=t|||;VT=SNP
8	143791318	rs146569114	A	C	100	PASS	AC=165;AF=0.0329473;AN=5008;NS=2504;DP=20684;EAS_AF=0.1111;AMR_AF=0.0043;AFR_AF=0.0008;EUR_AF=0.0099;SAS_AF=0.0399;AA=A|||;VT=SNP
8	143791387	rs2572902	A	G	100	PASS	AC=2379;AF=0.47504;AN=5008;NS=2504;DP=18950;EAS_AF=0.4206;AMR_AF=0.451;AFR_AF=0.5923;EUR_AF=0.4692;SAS_AF=0.3957;AA=A|||;VT=SNP
8	143792193	rs2572904	A	C	100	PASS	AC=2379;AF=0.47504;AN=5008;NS=2504;DP=17766;EAS_AF=0.4206;AMR_AF=0.451;AFR_AF=0.5923;EUR_AF=0.4692;SAS_AF=0.3957;AA=C|||;VT=SNP
8	143792266	rs4736372	G	A	100	PASS	AC=3674;AF=0.733626;AN=5008;NS=2504;DP=17456;EAS_AF=0.5833;AMR_AF=0.8444;AFR_AF=0.7769;EUR_AF=0.8022;SAS_AF=0.681;AA=A|||;VT=SNP
8	143792357	rs4736373	G	C	100	PASS	AC=1165;AF=0.232628;AN=5008;NS=2504;DP=18942;EAS_AF=0.1627;AMR_AF=0.3862;AFR_AF=0.0908;EUR_AF=0.332;SAS_AF=0.2853;AA=G|||;VT=SNP
8	143792669	rs2585150	C	T	100	PASS	AC=2379;AF=0.47504;AN=5008;NS=2504;DP=21232;EAS_AF=0.4206;AMR_AF=0.451;AFR_AF=0.5923;EUR_AF=0.4692;SAS_AF=0.3957;AA=C|||;VT=SNP
8	143793320	rs2585149	T	C	100	PASS	AC=2379;AF=0.47504;AN=5008;NS=2504;DP=17375;EAS_AF=0.4206;AMR_AF=0.451;AFR_AF=0.5923;EUR_AF=0.4692;SAS_AF=0.3957;AA=T|||;VT=SNP
8	143795037	rs10481205	T	G	100	PASS	AC=398;AF=0.0794728;AN=5008;NS=2504;DP=18497;EAS_AF=0.119;AMR_AF=0.0202;AFR_AF=0.1581;EUR_AF=0.0139;SAS_AF=0.0419;AA=T|||;VT=SNP
8	143795314	rs10481206	C	T	100	PASS	AC=403;AF=0.0804712;AN=5008;NS=2504;DP=16565;EAS_AF=0.119;AMR_AF=0.0202;AFR_AF=0.1626;EUR_AF=0.0139;SAS_AF=0.0409;AA=c|||;VT=SNP
8	143795445	rs10481207	A	G	100	PASS	AC=397;AF=0.0792732;AN=5008;NS=2504;DP=15767;EAS_AF=0.119;AMR_AF=0.0202;AFR_AF=0.1581;EUR_AF=0.0139;SAS_AF=0.0409;AA=A|||;VT=SNP
8	143795592	rs4736374	A	G	100	PASS	AC=3675;AF=0.733826;AN=5008;NS=2504;DP=17032;EAS_AF=0.5833;AMR_AF=0.8444;AFR_AF=0.7769;EUR_AF=0.8022;SAS_AF=0.682;AA=G|||;VT=SNP
8	143796110	rs76679208	A	G	100	PASS	AC=432;AF=0.086262;AN=5008;NS=2504;DP=18612;EAS_AF=0.2808;AMR_AF=0.049;AFR_AF=0.0015;EUR_AF=0.0497;SAS_AF=0.0644;AA=A|||;VT=SNP
8	143796193	rs2585148	C	G	100	PASS	AC=1962;AF=0.391773;AN=5008;NS=2504;DP=17225;EAS_AF=0.3016;AMR_AF=0.4294;AFR_AF=0.4198;EUR_AF=0.4553;SAS_AF=0.3548;AA=C|||;VT=SNP
8	143796339	rs6471589	T	C	100	PASS	AC=3664;AF=0.731629;AN=5008;NS=2504;DP=17973;EAS_AF=0.5833;AMR_AF=0.8444;AFR_AF=0.7693;EUR_AF=0.8022;SAS_AF=0.681;AA=C|||;VT=SNP
8	143797665	rs28708997	C	T	100	PASS	AC=294;AF=0.0587061;AN=5008;NS=2504;DP=22093;EAS_AF=0.1111;AMR_AF=0.0173;AFR_AF=0.0908;EUR_AF=0.0109;SAS_AF=0.0399;AA=C|||;VT=SNP
8	143797713	rs28375984	T	C	100	PASS	AC=397;AF=0.0792732;AN=5008;NS=2504;DP=21907;EAS_AF=0.119;AMR_AF=0.0202;AFR_AF=0.1581;EUR_AF=0.0139;SAS_AF=0.0409;AA=T|||;VT=SNP
8	143798269	rs2572906	G	A	100	PASS	AC=1973;AF=0.39397;AN=5008;NS=2504;DP=19757;EAS_AF=0.3016;AMR_AF=0.4308;AFR_AF=0.4274;EUR_AF=0.4553;SAS_AF=0.3548;AA=G|||;VT=SNP
8	143798552	rs6471590	G	A	100	PASS	AC=3644;AF=0.727636;AN=5008;NS=2504;DP=16731;EAS_AF=0.5833;AMR_AF=0.8444;AFR_AF=0.7549;EUR_AF=0.8012;SAS_AF=0.681;AA=A|||;VT=SNP
8	143798641	rs2585146	G	T	100	PASS	AC=1180;AF=0.235623;AN=5008;NS=2504;DP=16906;EAS_AF=0.1627;AMR_AF=0.3862;AFR_AF=0.1021;EUR_AF=0.332;SAS_AF=0.2853;AA=G|||;VT=SNP
8	143799457	rs2585145	G	A	100	PASS	AC=2449;AF=0.489018;AN=5008;NS=2504;DP=14976;EAS_AF=0.4206;AMR_AF=0.4568;AFR_AF=0.6415;EUR_AF=0.4692;SAS_AF=0.3967;AA=G|||;VT=SNP
8	143799496	rs2717606	G	A	100	PASS	AC=2448;AF=0.488818;AN=5008;NS=2504;DP=16496;EAS_AF=0.4206;AMR_AF=0.4568;AFR_AF=0.6415;EUR_AF=0.4692;SAS_AF=0.3957;AA=A|||;VT=SNP
8	143800269	rs2585144	A	T	100	PASS	AC=2448;AF=0.488818;AN=5008;NS=2504;DP=18688;EAS_AF=0.4206;AMR_AF=0.4568;AFR_AF=0.6415;EUR_AF=0.4692;SAS_AF=0.3957;AA=T|||;VT=SNP
8	143801015	rs2717605	T	G	100	PASS	AC=1962;AF=0.391773;AN=5008;NS=2504;DP=16883;EAS_AF=0.3016;AMR_AF=0.4294;AFR_AF=0.4198;EUR_AF=0.4553;SAS_AF=0.3548;AA=T|||;VT=SNP
8	143801938	rs2572907	G	A	100	PASS	AC=1962;AF=0.391773;AN=5008;NS=2504;DP=18523;EAS_AF=0.3016;AMR_AF=0.4294;AFR_AF=0.4198;EUR_AF=0.4553;SAS_AF=0.3548;AA=G|||;VT=SNP
8	143802456	rs6998746	C	A	100	PASS	AC=1161;AF=0.231829;AN=5008;NS=2504;DP=19506;EAS_AF=0.1627;AMR_AF=0.3862;AFR_AF=0.0877;EUR_AF=0.332;SAS_AF=0.2853;AA=C|||;VT=SNP
8	143802636	rs2572908	A	G	100	PASS	AC=1962;AF=0.391773;AN=5008;NS=2504;DP=19663;EAS_AF=0.3016;AMR_AF=0.4294;AFR_AF=0.4198;EUR_AF=0.4553;SAS_AF=0.3548;AA=A|||;VT=SNP
8	143803193	rs2717603	T	C	100	PASS	AC=2448;AF=0.488818;AN=5008;NS=2504;DP=19273;EAS_AF=0.4206;AMR_AF=0.4568;AFR_AF=0.6415;EUR_AF=0.4692;SAS_AF=0.3957;AA=T|||;VT=SNP
8	143803613	rs77103402	G	A	100	PASS	AC=165;AF=0.0329473;AN=5008;NS=2504;DP=17466;EAS_AF=0.1111;AMR_AF=0.0043;AFR_AF=0.0008;EUR_AF=0.0099;SAS_AF=0.0399;AA=G|||;VT=SNP
8	143803987	rs10111892	G	A	100	PASS	AC=375;AF=0.0748802;AN=5008;NS=2504;DP=17935;EAS_AF=0.119;AMR_AF=0.0173;AFR_AF=0.143;EUR_AF=0.0139;SAS_AF=0.0409;AA=G|||;VT=SNP
8	143804134	rs13250661	C	T	100	PASS	AC=1167;AF=0.233027;AN=5008;NS=2504;DP=19282;EAS_AF=0.1627;AMR_AF=0.3862;AFR_AF=0.0915;EUR_AF=0.332;SAS_AF=0.2863;AA=C|||;VT=SNP
8	143804754	rs73714692	G	T	100	PASS	AC=378;AF=0.0754792;AN=5008;NS=2504;DP=16644;EAS_AF=0.119;AMR_AF=0.0173;AFR_AF=0.1452;EUR_AF=0.0139;SAS_AF=0.0409;AA=G|||;VT=SNP
8	143805683	rs2717602	G	A	100	PASS	AC=1985;AF=0.396366;AN=5008;NS=2504;DP=19852;EAS_AF=0.3016;AMR_AF=0.4323;AFR_AF=0.4349;EUR_AF=0.4563;SAS_AF=0.3548;AA=G|||;VT=SNP
8	143806343	rs2585141	G	A	100	PASS	AC=1195;AF=0.238618;AN=5008;NS=2504;DP=16882;EAS_AF=0.1637;AMR_AF=0.3862;AFR_AF=0.1127;EUR_AF=0.333;SAS_AF=0.2843;AA=G|||;VT=SNP
8	143806464	rs2572909	C	G	100	PASS	AC=2454;AF=0.490016;AN=5008;NS=2504;DP=18198;EAS_AF=0.4206;AMR_AF=0.4568;AFR_AF=0.646;EUR_AF=0.4692;SAS_AF=0.3957;AA=G|||;VT=SNP
8	143806896	rs2585140	A	G	100	PASS	AC=2454;AF=0.490016;AN=5008;NS=2504;DP=20333;EAS_AF=0.4206;AMR_AF=0.4568;AFR_AF=0.646;EUR_AF=0.4692;SAS_AF=0.3957;AA=G|||;VT=SNP
8	143807651	rs3758079	G	A	100	PASS	AC=906;AF=0.180911;AN=5008;NS=2504;DP=16420;EAS_AF=0.1617;AMR_AF=0.3228;AFR_AF=0.0212;EUR_AF=0.2664;SAS_AF=0.228;AA=G|||;VT=SNP
8	143807924	rs2717601	T	C	100	PASS	AC=2457;AF=0.490615;AN=5008;NS=2504;DP=14102;EAS_AF=0.4206;AMR_AF=0.4568;AFR_AF=0.6467;EUR_AF=0.4712;SAS_AF=0.3957;AA=C|||;VT=SNP
8	143808175	rs2585139	C	G	100	PASS	AC=1988;AF=0.396965;AN=5008;NS=2504;DP=12343;EAS_AF=0.3016;AMR_AF=0.4323;AFR_AF=0.4395;EUR_AF=0.4523;SAS_AF=0.3558;AA=C|||;VT=SNP
8	143808628	rs2280877	G	T	100	PASS	AC=470;AF=0.0938498;AN=5008;NS=2504;DP=9012;EAS_AF=0.2917;AMR_AF=0.049;AFR_AF=0.0015;EUR_AF=0.0527;SAS_AF=0.089;AA=g|||;VT=SNP
8	143808667	rs2257796	T	C	100	PASS	AC=2456;AF=0.490415;AN=5008;NS=2504;DP=9349;EAS_AF=0.4206;AMR_AF=0.4568;AFR_AF=0.6452;EUR_AF=0.4722;SAS_AF=0.3957;AA=t|||;VT=SNP
8	143808951	rs2585138	C	T	100	PASS	AC=2445;AF=0.488219;AN=5008;NS=2504;DP=13054;EAS_AF=0.4206;AMR_AF=0.4568;AFR_AF=0.6369;EUR_AF=0.4722;SAS_AF=0.3957;AA=C|||;VT=SNP;EX_TARGET
8	143809193	rs2257840	C	T	100	PASS	AC=2369;AF=0.473043;AN=5008;NS=2504;DP=13930;EAS_AF=0.4196;AMR_AF=0.4496;AFR_AF=0.584;EUR_AF=0.4722;SAS_AF=0.3957;AA=C|||;VT=SNP;EX_TARGET
8	143810721	rs7000507	A	C	100	PASS	AC=427;AF=0.0852636;AN=5008;NS=2504;DP=17427;EAS_AF=0.0972;AMR_AF=0.0245;AFR_AF=0.1929;EUR_AF=0.0169;SAS_AF=0.0409;AA=A|||;VT=SNP
8	143810819	rs6991446	T	C	100	PASS	AC=3635;AF=0.725839;AN=5008;NS=2504;DP=17503;EAS_AF=0.5605;AMR_AF=0.8386;AFR_AF=0.7375;EUR_AF=0.8052;SAS_AF=0.7188;AA=C|||;VT=SNP
8	143812141	rs2585136	A	G	100	PASS	AC=2003;AF=0.39996;AN=5008;NS=2504;DP=15811;EAS_AF=0.2996;AMR_AF=0.4308;AFR_AF=0.4508;EUR_AF=0.4563;SAS_AF=0.3548;AA=A|||;VT=SNP
```
