## Supplementary material for "Characterization of shared and ancestry-specific signals driving complex traits using multi-ancestry fine-mapping": mesusieoutput

```
                 eur          afr      eur_afr
   [1,] 0.0003412193 0.0003412192 0.0001137397
   [2,] 0.0003412193 0.0003412193 0.0001137398
   [3,] 0.0003412193 0.0003412193 0.0001137398
   [4,] 0.0003412193 0.0003412192 0.0001137397
   [5,] 0.0003412193 0.0003412193 0.0001137398
   [6,] 0.0003412193 0.0003412193 0.0001137398
   [7,] 0.0003412193 0.0003412192 0.0001137397
   [8,] 0.0003412193 0.0003412193 0.0001137398
   [9,] 0.0003412193 0.0003412193 0.0001137398
  [10,] 0.0003412193 0.0003412193 0.0001137398
  [11,] 0.0003412193 0.0003412193 0.0001137398
  [12,] 0.0003412193 0.0003412193 0.0001137398
  [13,] 0.0003412193 0.0003412193 0.0001137398
  [14,] 0.0003412193 0.0003412192 0.0001137397
  [15,] 0.0003412193 0.0003412193 0.0001137398
  [16,] 0.0003412193 0.0003412193 0.0001137398
  [17,] 0.0003412193 0.0003412193 0.0001137398
  [18,] 0.0003412193 0.0003412193 0.0001137398
  [19,] 0.0003412193 0.0003412193 0.0001137398
  [20,] 0.0003412193 0.0003412193 0.0001137398
  [21,] 0.0003412193 0.0003412193 0.0001137398
  [22,] 0.0003412193 0.0003412193 0.0001137398
  [23,] 0.0003412193 0.0003412193 0.0001137398
  [24,] 0.0003412193 0.0003412193 0.0001137398
  [25,] 0.0003412193 0.0003412193 0.0001137398
  [26,] 0.0003412193 0.0003412194 0.0001137398
  [27,] 0.0003412193 0.0003412194 0.0001137398
  [28,] 0.0003412193 0.0003412193 0.0001137398
  [29,] 0.0003412193 0.0003412193 0.0001137398
  [30,] 0.0003412193 0.0003412193 0.0001137398
  [31,] 0.0003412193 0.0003412193 0.0001137398
  [32,] 0.0003412193 0.0003412193 0.0001137398
  [33,] 0.0003412193 0.0003412193 0.0001137398
  [34,] 0.0003412193 0.0003412193 0.0001137398
  [35,] 0.0003412193 0.0003412193 0.0001137398
  [36,] 0.0003412193 0.0003412193 0.0001137397
  [37,] 0.0003412193 0.0003412193 0.0001137398
  [38,] 0.0003412193 0.0003412193 0.0001137398
  [39,] 0.0003412193 0.0003412193 0.0001137398
  [40,] 0.0003412193 0.0003412192 0.0001137397
  [41,] 0.0003412193 0.0003412193 0.0001137398
  [42,] 0.0003412193 0.0003412193 0.0001137398
  [43,] 0.0003412193 0.0003412193 0.0001137398
  [44,] 0.0003412193 0.0003412193 0.0001137398
  [45,] 0.0003412193 0.0003412193 0.0001137398
  [46,] 0.0003412193 0.0003412193 0.0001137398
  [47,] 0.0003412193 0.0003412193 0.0001137398
  [48,] 0.0003412193 0.0003412193 0.0001137398
  [49,] 0.0003412193 0.0003412193 0.0001137398
  [50,] 0.0003412193 0.0003412193 0.0001137398
  [51,] 0.0003412193 0.0003412194 0.0001137398
  [52,] 0.0003412193 0.0003412193 0.0001137398
  [53,] 0.0003412193 0.0003412193 0.0001137398
  [54,] 0.0003412193 0.0003412193 0.0001137398
  [55,] 0.0003412193 0.0003412193 0.0001137398
  [56,] 0.0003412193 0.0003412193 0.0001137398
  [57,] 0.0003412193 0.0003412193 0.0001137398
  [58,] 0.0003412193 0.0003412193 0.0001137398
  [59,] 0.0003412193 0.0003412192 0.0001137397
  [60,] 0.0003412193 0.0003412192 0.0001137397
  [61,] 0.0003412193 0.0003412193 0.0001137398
  [62,] 0.0003412193 0.0003412193 0.0001137398
  [63,] 0.0003412193 0.0003412193 0.0001137398
  [64,] 0.0003412193 0.0003412193 0.0001137398
  [65,] 0.0003412193 0.0003412193 0.0001137398
  [66,] 0.0003412193 0.0003412193 0.0001137398
  [67,] 0.0003412193 0.0003412193 0.0001137398
  [68,] 0.0003412193 0.0003412193 0.0001137398
  [69,] 0.0003412193 0.0003412193 0.0001137398
  [70,] 0.0003412193 0.0003412194 0.0001137398
  [71,] 0.0003412193 0.0003412193 0.0001137398
  [72,] 0.0003412193 0.0003412193 0.0001137398
  [73,] 0.0003412193 0.0003412193 0.0001137398
  [74,] 0.0003412193 0.0003412193 0.0001137398
  [75,] 0.0003412193 0.0003412192 0.0001137397
  [76,] 0.0003412193 0.0003412193 0.0001137398
  [77,] 0.0003412193 0.0003412193 0.0001137398
  [78,] 0.0003412193 0.0003412193 0.0001137398
  [79,] 0.0003412193 0.0003412193 0.0001137398
  [80,] 0.0003412193 0.0003412193 0.0001137398
  [81,] 0.0003412193 0.0003412193 0.0001137398
  [82,] 0.0003412193 0.0003412193 0.0001137398
  [83,] 0.0003412193 0.0003412193 0.0001137398
  [84,] 0.0003412193 0.0003412193 0.0001137398
  [85,] 0.0003412193 0.0003412193 0.0001137398
  [86,] 0.0003412193 0.0003412192 0.0001137397
  [87,] 0.0003412193 0.0003412194 0.0001137398
  [88,] 0.0003412193 0.0003412193 0.0001137398
  [89,] 0.0003412193 0.0003412193 0.0001137398
  [90,] 0.0003412193 0.0003412193 0.0001137397
  [91,] 0.0003412193 0.0003412194 0.0001137398
  [92,] 0.0003412193 0.0003412192 0.0001137397
  [93,] 0.0003412193 0.0003412192 0.0001137397
  [94,] 0.0003412193 0.0003412192 0.0001137398
  [95,] 0.0003412193 0.0003412193 0.0001137398
  [96,] 0.0003412193 0.0003412193 0.0001137398
  [97,] 0.0003412193 0.0003412193 0.0001137398
  [98,] 0.0003412193 0.0003412194 0.0001137398
  [99,] 0.0003412193 0.0003412193 0.0001137398
 [100,] 0.0003412193 0.0003412193 0.0001137397
 [101,] 0.0003412193 0.0003412193 0.0001137398
 [102,] 0.0003412193 0.0003412193 0.0001137398
 [103,] 0.0003412193 0.0003412193 0.0001137398
 [104,] 0.0003412193 0.0003412193 0.0001137398
 [105,] 0.0003412193 0.0003412193 0.0001137398
 [106,] 0.0003412193 0.0003412193 0.0001137398
 [107,] 0.0003412193 0.0003412194 0.0001137398
 [108,] 0.0003412193 0.0003412193 0.0001137398
 [109,] 0.0003412193 0.0003412192 0.0001137397
 [110,] 0.0003412193 0.0003412194 0.0001137398
 [111,] 0.0003412193 0.0003412192 0.0001137398
 [112,] 0.0003412193 0.0003412193 0.0001137398
 [113,] 0.0003412193 0.0003412193 0.0001137398
 [114,] 0.0003412193 0.0003412193 0.0001137398
 [115,] 0.0003412193 0.0003412193 0.0001137398
 [116,] 0.0003412193 0.0003412193 0.0001137398
 [117,] 0.0003412193 0.0003412193 0.0001137398
 [118,] 0.0003412193 0.0003412192 0.0001137397
 [119,] 0.0003412193 0.0003412193 0.0001137398
 [120,] 0.0003412193 0.0003412193 0.0001137398
 [121,] 0.0003412193 0.0003412193 0.0001137398
 [122,] 0.0003412193 0.0003412194 0.0001137398
 [123,] 0.0003412193 0.0003412193 0.0001137398
 [124,] 0.0003412193 0.0003412193 0.0001137398
 [125,] 0.0003412193 0.0003412193 0.0001137398
 [126,] 0.0003412193 0.0003412193 0.0001137398
 [127,] 0.0003412193 0.0003412193 0.0001137398
 [128,] 0.0003412193 0.0003412193 0.0001137398
 [129,] 0.0003412193 0.0003412193 0.0001137398
 [130,] 0.0003412193 0.0003412193 0.0001137398
 [131,] 0.0003412193 0.0003412193 0.0001137398
 [132,] 0.0003412193 0.0003412193 0.0001137398
 [133,] 0.0003412193 0.0003412193 0.0001137398
 [134,] 0.0003412193 0.0003412193 0.0001137398
 [135,] 0.0003412193 0.0003412193 0.0001137398
 [136,] 0.0003412193 0.0003412193 0.0001137398
 [137,] 0.0003412193 0.0003412193 0.0001137398
 [138,] 0.0003412193 0.0003412192 0.0001137397
 [139,] 0.0003412193 0.0003412192 0.0001137397
 [140,] 0.0003412193 0.0003412193 0.0001137397
 [141,] 0.0003412193 0.0003412192 0.0001137397
 [142,] 0.0003412193 0.0003412193 0.0001137398
 [143,] 0.0003412193 0.0003412193 0.0001137398
 [144,] 0.0003412193 0.0003412192 0.0001137397
 [145,] 0.0003412193 0.0003412193 0.0001137398
 [146,] 0.0003412193 0.0003412193 0.0001137398
 [147,] 0.0003412193 0.0003412193 0.0001137398
 [148,] 0.0003412193 0.0003412193 0.0001137398
 [149,] 0.0003412193 0.0003412193 0.0001137398
 [150,] 0.0003412193 0.0003412193 0.0001137398
 [151,] 0.0003412193 0.0003412194 0.0001137398
 [152,] 0.0003412193 0.0003412194 0.0001137398
 [153,] 0.0003412193 0.0003412193 0.0001137398
 [154,] 0.0003412193 0.0003412193 0.0001137398
 [155,] 0.0003412193 0.0003412193 0.0001137398
 [156,] 0.0003412193 0.0003412193 0.0001137398
 [157,] 0.0003412193 0.0003412193 0.0001137398
 [158,] 0.0003412193 0.0003412193 0.0001137398
 [159,] 0.0003412193 0.0003412193 0.0001137398
 [160,] 0.0003412193 0.0003412192 0.0001137397
 [161,] 0.0003412193 0.0003412193 0.0001137398
 [162,] 0.0003412193 0.0003412193 0.0001137398
 [163,] 0.0003412193 0.0003412193 0.0001137397
 [164,] 0.0003412193 0.0003412193 0.0001137397
 [165,] 0.0003412193 0.0003412193 0.0001137398
 [166,] 0.0003412193 0.0003412193 0.0001137398
 [167,] 0.0003412193 0.0003412193 0.0001137398
 [168,] 0.0003412193 0.0003412192 0.0001137397
 [169,] 0.0003412193 0.0003412194 0.0001137398
 [170,] 0.0003412193 0.0003412193 0.0001137398
 [171,] 0.0003412193 0.0003412193 0.0001137398
 [172,] 0.0003412193 0.0003412192 0.0001137397
 [173,] 0.0003412193 0.0003412193 0.0001137398
 [174,] 0.0003412193 0.0003412192 0.0001137398
 [175,] 0.0003412193 0.0003412193 0.0001137398
 [176,] 0.0003412193 0.0003412193 0.0001137398
 [177,] 0.0003412193 0.0003412193 0.0001137398
 [178,] 0.0003412193 0.0003412194 0.0001137398
 [179,] 0.0003412193 0.0003412192 0.0001137397
 [180,] 0.0003412193 0.0003412193 0.0001137398
 [181,] 0.0003412193 0.0003412193 0.0001137398
 [182,] 0.0003412193 0.0003412192 0.0001137397
 [183,] 0.0003412193 0.0003412194 0.0001137398
 [184,] 0.0003412193 0.0003412192 0.0001137397
 [185,] 0.0003412193 0.0003412194 0.0001137398
 [186,] 0.0003412193 0.0003412193 0.0001137398
 [187,] 0.0003412193 0.0003412193 0.0001137398
 [188,] 0.0003412193 0.0003412193 0.0001137398
 [189,] 0.0003412193 0.0003412195 0.0001137398
 [190,] 0.0003412193 0.0003412193 0.0001137398
 [191,] 0.0003412193 0.0003412194 0.0001137398
 [192,] 0.0003412193 0.0003412194 0.0001137398
 [193,] 0.0003412193 0.0003412193 0.0001137398
 [194,] 0.0003412193 0.0003412194 0.0001137398
 [195,] 0.0003412193 0.0003412193 0.0001137398
 [196,] 0.0003412193 0.0003412192 0.0001137397
 [197,] 0.0003412193 0.0003412193 0.0001137398
 [198,] 0.0003412193 0.0003412193 0.0001137398
 [199,] 0.0003412193 0.0003412192 0.0001137397
 [200,] 0.0003412193 0.0003412193 0.0001137398
 [201,] 0.0003412193 0.0003412193 0.0001137398
 [202,] 0.0003412193 0.0003412193 0.0001137398
 [203,] 0.0003412193 0.0003412194 0.0001137398
 [204,] 0.0003412193 0.0003412193 0.0001137398
 [205,] 0.0003412193 0.0003412194 0.0001137398
 [206,] 0.0003412193 0.0003412193 0.0001137398
 [207,] 0.0003412193 0.0003412192 0.0001137397
 [208,] 0.0003412193 0.0003412195 0.0001137398
 [209,] 0.0003412193 0.0003412194 0.0001137398
 [210,] 0.0003412193 0.0003412193 0.0001137398
 [211,] 0.0003412193 0.0003412194 0.0001137398
 [212,] 0.0003412193 0.0003412194 0.0001137398
 [213,] 0.0003412193 0.0003412192 0.0001137397
 [214,] 0.0003412193 0.0003412194 0.0001137398
 [215,] 0.0003412193 0.0003412194 0.0001137398
 [216,] 0.0003412193 0.0003412193 0.0001137398
 [217,] 0.0003412193 0.0003412192 0.0001137397
 [218,] 0.0003412193 0.0003412193 0.0001137398
 [219,] 0.0003412193 0.0003412193 0.0001137398
 [220,] 0.0003412193 0.0003412192 0.0001137397
 [221,] 0.0003412193 0.0003412192 0.0001137397
 [222,] 0.0003412193 0.0003412193 0.0001137398
 [223,] 0.0003412193 0.0003412193 0.0001137398
 [224,] 0.0003412193 0.0003412194 0.0001137398
 [225,] 0.0003412193 0.0003412193 0.0001137398
 [226,] 0.0003412193 0.0003412193 0.0001137398
 [227,] 0.0003412193 0.0003412192 0.0001137397
 [228,] 0.0003412193 0.0003412192 0.0001137397
 [229,] 0.0003412193 0.0003412192 0.0001137397
 [230,] 0.0003412193 0.0003412192 0.0001137397
 [231,] 0.0003412193 0.0003412192 0.0001137397
 [232,] 0.0003412193 0.0003412193 0.0001137398
 [233,] 0.0003412193 0.0003412192 0.0001137397
 [234,] 0.0003412193 0.0003412192 0.0001137397
 [235,] 0.0003412193 0.0003412192 0.0001137397
 [236,] 0.0003412193 0.0003412193 0.0001137398
 [237,] 0.0003412193 0.0003412193 0.0001137398
 [238,] 0.0003412193 0.0003412192 0.0001137397
 [239,] 0.0003412193 0.0003412192 0.0001137397
 [240,] 0.0003412193 0.0003412192 0.0001137397
 [241,] 0.0003412193 0.0003412193 0.0001137398
 [242,] 0.0003412193 0.0003412194 0.0001137398
 [243,] 0.0003412193 0.0003412193 0.0001137398
 [244,] 0.0003412193 0.0003412193 0.0001137398
 [245,] 0.0003412193 0.0003412193 0.0001137398
 [246,] 0.0003412193 0.0003412194 0.0001137398
 [247,] 0.0003412193 0.0003412193 0.0001137398
 [248,] 0.0003412193 0.0003412199 0.0001137400
 [249,] 0.0003412193 0.0003412193 0.0001137398
 [250,] 0.0003412193 0.0003412193 0.0001137398
 [251,] 0.0003412193 0.0003412194 0.0001137398
 [252,] 0.0003412193 0.0003412195 0.0001137398
 [253,] 0.0003412193 0.0003412193 0.0001137398
 [254,] 0.0003412193 0.0003412193 0.0001137398
 [255,] 0.0003412193 0.0003412195 0.0001137398
 [256,] 0.0003412193 0.0003412193 0.0001137398
 [257,] 0.0003412193 0.0003412194 0.0001137398
 [258,] 0.0003412193 0.0003412192 0.0001137397
 [259,] 0.0003412193 0.0003412194 0.0001137398
 [260,] 0.0003412193 0.0003412193 0.0001137398
 [261,] 0.0003412193 0.0003412193 0.0001137398
 [262,] 0.0003412193 0.0003412193 0.0001137398
 [263,] 0.0003412193 0.0003412193 0.0001137398
 [264,] 0.0003412193 0.0003412193 0.0001137398
 [265,] 0.0003412193 0.0003412194 0.0001137398
 [266,] 0.0003412193 0.0003412193 0.0001137398
 [267,] 0.0003412193 0.0003412194 0.0001137398
 [268,] 0.0003412193 0.0003412194 0.0001137398
 [269,] 0.0003412193 0.0003412193 0.0001137398
 [270,] 0.0003412193 0.0003412193 0.0001137398
 [271,] 0.0003412193 0.0003412195 0.0001137398
 [272,] 0.0003412193 0.0003412193 0.0001137398
 [273,] 0.0003412193 0.0003412193 0.0001137398
 [274,] 0.0003412193 0.0003412192 0.0001137397
 [275,] 0.0003412193 0.0003412193 0.0001137398
 [276,] 0.0003412193 0.0003412193 0.0001137398
 [277,] 0.0003412193 0.0003412193 0.0001137398
 [278,] 0.0003412193 0.0003412195 0.0001137398
 [279,] 0.0003412193 0.0003412193 0.0001137398
 [280,] 0.0003412193 0.0003412193 0.0001137398
 [281,] 0.0003412193 0.0003412195 0.0001137398
 [282,] 0.0003412193 0.0003412193 0.0001137398
 [283,] 0.0003412193 0.0003412193 0.0001137398
 [284,] 0.0003412193 0.0003412194 0.0001137398
 [285,] 0.0003412193 0.0003412194 0.0001137398
 [286,] 0.0003412193 0.0003412194 0.0001137398
 [287,] 0.0003412193 0.0003412194 0.0001137398
 [288,] 0.0003412193 0.0003412193 0.0001137398
 [289,] 0.0003412193 0.0003412194 0.0001137398
 [290,] 0.0003412193 0.0003412193 0.0001137398
 [291,] 0.0003412193 0.0003412193 0.0001137398
 [292,] 0.0003412193 0.0003412192 0.0001137397
 [293,] 0.0003412193 0.0003412192 0.0001137398
 [294,] 0.0003412193 0.0003412193 0.0001137398
 [295,] 0.0003412193 0.0003412192 0.0001137397
 [296,] 0.0003412193 0.0003412193 0.0001137398
 [297,] 0.0003412193 0.0003412193 0.0001137398
 [298,] 0.0003412193 0.0003412193 0.0001137398
 [299,] 0.0003412193 0.0003412193 0.0001137398
 [300,] 0.0003412193 0.0003412193 0.0001137398
 [301,] 0.0003412193 0.0003412193 0.0001137398
 [302,] 0.0003412193 0.0003412193 0.0001137398
 [303,] 0.0003412193 0.0003412193 0.0001137398
 [304,] 0.0003412193 0.0003412193 0.0001137398
 [305,] 0.0003412193 0.0003412192 0.0001137397
 [306,] 0.0003412193 0.0003412193 0.0001137398
 [307,] 0.0003412193 0.0003412193 0.0001137398
 [308,] 0.0003412193 0.0003412193 0.0001137398
 [309,] 0.0003412193 0.0003412193 0.0001137398
 [310,] 0.0003412193 0.0003412193 0.0001137398
 [311,] 0.0003412193 0.0003412192 0.0001137398
 [312,] 0.0003412193 0.0003412193 0.0001137398
 [313,] 0.0003412193 0.0003412193 0.0001137398
 [314,] 0.0003412193 0.0003412193 0.0001137398
 [315,] 0.0003412193 0.0003412193 0.0001137398
 [316,] 0.0003412193 0.0003412193 0.0001137398
 [317,] 0.0003412193 0.0003412192 0.0001137397
 [318,] 0.0003412193 0.0003412192 0.0001137397
 [319,] 0.0003412193 0.0003412193 0.0001137398
 [320,] 0.0003412193 0.0003412193 0.0001137398
 [321,] 0.0003412193 0.0003412193 0.0001137398
 [322,] 0.0003412193 0.0003412193 0.0001137398
 [323,] 0.0003412193 0.0003412194 0.0001137398
 [324,] 0.0003412193 0.0003412192 0.0001137397
 [325,] 0.0003412193 0.0003412193 0.0001137398
 [326,] 0.0003412193 0.0003412193 0.0001137398
 [327,] 0.0003412193 0.0003412193 0.0001137398
 [328,] 0.0003412193 0.0003412192 0.0001137397
 [329,] 0.0003412193 0.0003412193 0.0001137398
 [330,] 0.0003412193 0.0003412192 0.0001137397
 [331,] 0.0003412193 0.0003412193 0.0001137398
 [332,] 0.0003412193 0.0003412193 0.0001137398
 [333,] 0.0003412193 0.0003412193 0.0001137398
 [334,] 0.0003412193 0.0003412193 0.0001137398
 [335,] 0.0003412193 0.0003412192 0.0001137397
 [336,] 0.0003412193 0.0003412192 0.0001137397
 [337,] 0.0003412193 0.0003412192 0.0001137397
 [338,] 0.0003412193 0.0003412193 0.0001137398
 [339,] 0.0003412193 0.0003412193 0.0001137398
 [340,] 0.0003412193 0.0003412193 0.0001137398
 [341,] 0.0003412193 0.0003412192 0.0001137397
 [342,] 0.0003412193 0.0003412192 0.0001137397
 [343,] 0.0003412193 0.0003412194 0.0001137398
 [344,] 0.0003412193 0.0003412194 0.0001137398
 [345,] 0.0003412193 0.0003412192 0.0001137397
 [346,] 0.0003412193 0.0003412193 0.0001137398
 [347,] 0.0003412193 0.0003412193 0.0001137398
 [348,] 0.0003412193 0.0003412193 0.0001137398
 [349,] 0.0003412193 0.0003412193 0.0001137398
 [350,] 0.0003412193 0.0003412193 0.0001137398
 [351,] 0.0003412193 0.0003412193 0.0001137398
 [352,] 0.0003412193 0.0003412194 0.0001137398
 [353,] 0.0003412193 0.0003412195 0.0001137398
 [354,] 0.0003412193 0.0003412195 0.0001137399
 [355,] 0.0003412193 0.0003412195 0.0001137398
 [356,] 0.0003412193 0.0003412195 0.0001137398
 [357,] 0.0003412193 0.0003412195 0.0001137398
 [358,] 0.0003412193 0.0003412194 0.0001137398
 [359,] 0.0003412193 0.0003412193 0.0001137398
 [360,] 0.0003412193 0.0003412193 0.0001137398
 [361,] 0.0003412193 0.0003412193 0.0001137398
 [362,] 0.0003412193 0.0003412193 0.0001137398
 [363,] 0.0003412193 0.0003412193 0.0001137398
 [364,] 0.0003412193 0.0003412193 0.0001137398
 [365,] 0.0003412193 0.0003412193 0.0001137398
 [366,] 0.0003412193 0.0003412193 0.0001137398
 [367,] 0.0003412193 0.0003412193 0.0001137398
 [368,] 0.0003412193 0.0003412193 0.0001137398
 [369,] 0.0003412193 0.0003412193 0.0001137398
 [370,] 0.0003412193 0.0003412192 0.0001137397
 [371,] 0.0003412193 0.0003412193 0.0001137398
 [372,] 0.0003412193 0.0003412195 0.0001137398
 [373,] 0.0003412193 0.0003412193 0.0001137398
 [374,] 0.0003412193 0.0003412193 0.0001137398
 [375,] 0.0003412193 0.0003412192 0.0001137397
 [376,] 0.0003412193 0.0003412193 0.0001137398
 [377,] 0.0003412193 0.0003412193 0.0001137398
 [378,] 0.0003412193 0.0003412193 0.0001137398
 [379,] 0.0003412193 0.0003412193 0.0001137398
 [380,] 0.0003412193 0.0003412194 0.0001137398
 [381,] 0.0003412193 0.0003412193 0.0001137398
 [382,] 0.0003412193 0.0003412193 0.0001137398
 [383,] 0.0003412193 0.0003412193 0.0001137398
 [384,] 0.0003412193 0.0003412192 0.0001137397
 [385,] 0.0003412193 0.0003412193 0.0001137398
 [386,] 0.0003412193 0.0003412193 0.0001137398
 [387,] 0.0003412193 0.0003412193 0.0001137398
 [388,] 0.0003412193 0.0003412193 0.0001137398
 [389,] 0.0003412193 0.0003412193 0.0001137398
 [390,] 0.0003412193 0.0003412194 0.0001137398
 [391,] 0.0003412193 0.0003412193 0.0001137398
 [392,] 0.0003412193 0.0003412193 0.0001137398
 [393,] 0.0003412193 0.0003412193 0.0001137397
 [394,] 0.0003412193 0.0003412193 0.0001137398
 [395,] 0.0003412193 0.0003412193 0.0001137398
 [396,] 0.0003412193 0.0003412193 0.0001137398
 [397,] 0.0003412193 0.0003412193 0.0001137398
 [398,] 0.0003412193 0.0003412196 0.0001137399
 [399,] 0.0003412193 0.0003412193 0.0001137398
 [400,] 0.0003412193 0.0003412193 0.0001137398
 [401,] 0.0003412193 0.0003412193 0.0001137398
 [402,] 0.0003412193 0.0003412192 0.0001137397
 [403,] 0.0003412193 0.0003412193 0.0001137398
 [404,] 0.0003412193 0.0003412192 0.0001137397
 [405,] 0.0003412193 0.0003412193 0.0001137398
 [406,] 0.0003412193 0.0003412192 0.0001137397
 [407,] 0.0003412193 0.0003412193 0.0001137398
 [408,] 0.0003412193 0.0003412193 0.0001137398
 [409,] 0.0003412193 0.0003412193 0.0001137398
 [410,] 0.0003412193 0.0003412192 0.0001137397
 [411,] 0.0003412193 0.0003412193 0.0001137398
 [412,] 0.0003412193 0.0003412192 0.0001137397
 [413,] 0.0003412193 0.0003412193 0.0001137398
 [414,] 0.0003412193 0.0003412192 0.0001137397
 [415,] 0.0003412193 0.0003412193 0.0001137398
 [416,] 0.0003412193 0.0003412192 0.0001137397
 [417,] 0.0003412193 0.0003412193 0.0001137398
 [418,] 0.0003412193 0.0003412193 0.0001137398
 [419,] 0.0003412193 0.0003412193 0.0001137398
 [420,] 0.0003412193 0.0003412192 0.0001137397
 [421,] 0.0003412193 0.0003412193 0.0001137398
 [422,] 0.0003412193 0.0003412193 0.0001137398
 [423,] 0.0003412193 0.0003412193 0.0001137398
 [424,] 0.0003412193 0.0003412192 0.0001137397
 [425,] 0.0003412193 0.0003412193 0.0001137398
 [426,] 0.0003412193 0.0003412193 0.0001137398
 [427,] 0.0003412193 0.0003412193 0.0001137398
 [428,] 0.0003412193 0.0003412192 0.0001137397
 [429,] 0.0003412193 0.0003412193 0.0001137398
 [430,] 0.0003412193 0.0003412192 0.0001137397
 [431,] 0.0003412193 0.0003412192 0.0001137397
 [432,] 0.0003412193 0.0003412192 0.0001137397
 [433,] 0.0003412193 0.0003412193 0.0001137398
 [434,] 0.0003412193 0.0003412193 0.0001137398
 [435,] 0.0003412193 0.0003412193 0.0001137398
 [436,] 0.0003412193 0.0003412193 0.0001137398
 [437,] 0.0003412193 0.0003412192 0.0001137397
 [438,] 0.0003412193 0.0003412192 0.0001137397
 [439,] 0.0003412193 0.0003412192 0.0001137397
 [440,] 0.0003412193 0.0003412193 0.0001137398
 [441,] 0.0003412193 0.0003412193 0.0001137398
 [442,] 0.0003412193 0.0003412192 0.0001137397
 [443,] 0.0003412193 0.0003412193 0.0001137398
 [444,] 0.0003412193 0.0003412192 0.0001137398
 [445,] 0.0003412193 0.0003412192 0.0001137397
 [446,] 0.0003412193 0.0003412192 0.0001137397
 [447,] 0.0003412193 0.0003412193 0.0001137398
 [448,] 0.0003412193 0.0003412193 0.0001137398
 [449,] 0.0003412193 0.0003412193 0.0001137398
 [450,] 0.0003412193 0.0003412192 0.0001137397
 [451,] 0.0003412193 0.0003412192 0.0001137398
 [452,] 0.0003412193 0.0003412193 0.0001137398
 [453,] 0.0003412193 0.0003412193 0.0001137398
 [454,] 0.0003412193 0.0003412193 0.0001137398
 [455,] 0.0003412193 0.0003412193 0.0001137398
 [456,] 0.0003412193 0.0003412192 0.0001137397
 [457,] 0.0003412193 0.0003412193 0.0001137398
 [458,] 0.0003412193 0.0003412193 0.0001137398
 [459,] 0.0003412193 0.0003412193 0.0001137398
 [460,] 0.0003412193 0.0003412193 0.0001137398
 [461,] 0.0003412193 0.0003412193 0.0001137398
 [462,] 0.0003412193 0.0003412192 0.0001137397
 [463,] 0.0003412193 0.0003412192 0.0001137397
 [464,] 0.0003412193 0.0003412193 0.0001137398
 [465,] 0.0003412193 0.0003412192 0.0001137397
 [466,] 0.0003412193 0.0003412193 0.0001137398
 [467,] 0.0003412193 0.0003412193 0.0001137398
 [468,] 0.0003412193 0.0003412193 0.0001137398
 [469,] 0.0003412193 0.0003412192 0.0001137397
 [470,] 0.0003412193 0.0003412193 0.0001137398
 [471,] 0.0003412193 0.0003412193 0.0001137398
 [472,] 0.0003412193 0.0003412193 0.0001137398
 [473,] 0.0003412193 0.0003412193 0.0001137398
 [474,] 0.0003412193 0.0003412193 0.0001137398
 [475,] 0.0003412193 0.0003412193 0.0001137398
 [476,] 0.0003412193 0.0003412194 0.0001137398
 [477,] 0.0003412193 0.0003412193 0.0001137398
 [478,] 0.0003412193 0.0003412193 0.0001137398
 [479,] 0.0003412193 0.0003412193 0.0001137398
 [480,] 0.0003412193 0.0003412193 0.0001137398
 [481,] 0.0003412193 0.0003412193 0.0001137398
 [482,] 0.0003412193 0.0003412193 0.0001137398
 [483,] 0.0003412193 0.0003412193 0.0001137398
 [484,] 0.0003412193 0.0003412193 0.0001137398
 [485,] 0.0003412193 0.0003412193 0.0001137398
 [486,] 0.0003412193 0.0003412193 0.0001137398
 [487,] 0.0003412193 0.0003412193 0.0001137398
 [488,] 0.0003412193 0.0003412193 0.0001137398
 [489,] 0.0003412193 0.0003412193 0.0001137398
 [490,] 0.0003412193 0.0003412193 0.0001137398
 [491,] 0.0003412193 0.0003412193 0.0001137398
 [492,] 0.0003412193 0.0003412193 0.0001137398
 [493,] 0.0003412193 0.0003412192 0.0001137397
 [494,] 0.0003412193 0.0003412193 0.0001137398
 [495,] 0.0003412193 0.0003412193 0.0001137398
 [496,] 0.0003412193 0.0003412193 0.0001137398
 [497,] 0.0003412193 0.0003412193 0.0001137398
 [498,] 0.0003412193 0.0003412193 0.0001137398
 [499,] 0.0003412193 0.0003412193 0.0001137398
 [500,] 0.0003412193 0.0003412193 0.0001137398
 [501,] 0.0003412193 0.0003412193 0.0001137398
 [502,] 0.0003412193 0.0003412193 0.0001137398
 [503,] 0.0003412193 0.0003412193 0.0001137398
 [504,] 0.0003412193 0.0003412193 0.0001137398
 [505,] 0.0003412193 0.0003412193 0.0001137398
 [506,] 0.0003412193 0.0003412193 0.0001137398
 [507,] 0.0003412193 0.0003412192 0.0001137397
 [508,] 0.0003412193 0.0003412193 0.0001137398
 [509,] 0.0003412193 0.0003412193 0.0001137398
 [510,] 0.0003412193 0.0003412193 0.0001137398
 [511,] 0.0003412193 0.0003412193 0.0001137398
 [512,] 0.0003412193 0.0003412193 0.0001137398
 [513,] 0.0003412193 0.0003412193 0.0001137398
 [514,] 0.0003412193 0.0003412193 0.0001137398
 [515,] 0.0003412193 0.0003412193 0.0001137398
 [516,] 0.0003412193 0.0003412193 0.0001137398
 [517,] 0.0003412193 0.0003412193 0.0001137398
 [518,] 0.0003412193 0.0003412193 0.0001137398
 [519,] 0.0003412193 0.0003412193 0.0001137398
 [520,] 0.0003412193 0.0003412193 0.0001137398
 [521,] 0.0003412193 0.0003412193 0.0001137398
 [522,] 0.0003412193 0.0003412193 0.0001137398
 [523,] 0.0003412193 0.0003412193 0.0001137398
 [524,] 0.0003412193 0.0003412193 0.0001137398
 [525,] 0.0003412193 0.0003412193 0.0001137398
 [526,] 0.0003412193 0.0003412193 0.0001137398
 [527,] 0.0003412193 0.0003412193 0.0001137398
 [528,] 0.0003412193 0.0003412193 0.0001137398
 [529,] 0.0003412193 0.0003412194 0.0001137398
 [530,] 0.0003412193 0.0003412193 0.0001137398
 [531,] 0.0003412193 0.0003412194 0.0001137398
 [532,] 0.0003412193 0.0003412193 0.0001137398
 [533,] 0.0003412193 0.0003412193 0.0001137398
 [534,] 0.0003412193 0.0003412193 0.0001137398
 [535,] 0.0003412193 0.0003412193 0.0001137398
 [536,] 0.0003412193 0.0003412194 0.0001137398
 [537,] 0.0003412193 0.0003412193 0.0001137398
 [538,] 0.0003412193 0.0003412193 0.0001137398
 [539,] 0.0003412193 0.0003412193 0.0001137398
 [540,] 0.0003412193 0.0003412193 0.0001137398
 [541,] 0.0003412193 0.0003412193 0.0001137398
 [542,] 0.0003412193 0.0003412193 0.0001137398
 [543,] 0.0003412193 0.0003412193 0.0001137398
 [544,] 0.0003412193 0.0003412193 0.0001137398
 [545,] 0.0003412193 0.0003412193 0.0001137398
 [546,] 0.0003412193 0.0003412193 0.0001137398
 [547,] 0.0003412193 0.0003412193 0.0001137398
 [548,] 0.0003412193 0.0003412193 0.0001137398
 [549,] 0.0003412193 0.0003412193 0.0001137398
 [550,] 0.0003412193 0.0003412193 0.0001137398
 [551,] 0.0003412193 0.0003412193 0.0001137398
 [552,] 0.0003412193 0.0003412193 0.0001137398
 [553,] 0.0003412193 0.0003412192 0.0001137397
 [554,] 0.0003412193 0.0003412193 0.0001137398
 [555,] 0.0003412193 0.0003412193 0.0001137398
 [556,] 0.0003412193 0.0003412193 0.0001137398
 [557,] 0.0003412193 0.0003412193 0.0001137398
 [558,] 0.0003412193 0.0003412193 0.0001137398
 [559,] 0.0003412193 0.0003412193 0.0001137398
 [560,] 0.0003412193 0.0003412193 0.0001137398
 [561,] 0.0003412193 0.0003412192 0.0001137397
 [562,] 0.0003412193 0.0003412193 0.0001137398
 [563,] 0.0003412193 0.0003412193 0.0001137398
 [564,] 0.0003412193 0.0003412193 0.0001137398
 [565,] 0.0003412193 0.0003412193 0.0001137398
 [566,] 0.0003412193 0.0003412193 0.0001137398
 [567,] 0.0003412193 0.0003412192 0.0001137397
 [568,] 0.0003412193 0.0003412193 0.0001137398
 [569,] 0.0003412193 0.0003412193 0.0001137398
 [570,] 0.0003412193 0.0003412193 0.0001137398
 [571,] 0.0003412193 0.0003412193 0.0001137398
 [572,] 0.0003412193 0.0003412193 0.0001137398
 [573,] 0.0003412193 0.0003412192 0.0001137397
 [574,] 0.0003412193 0.0003412192 0.0001137397
 [575,] 0.0003412193 0.0003412193 0.0001137398
 [576,] 0.0003412193 0.0003412193 0.0001137398
 [577,] 0.0003412193 0.0003412193 0.0001137398
 [578,] 0.0003412193 0.0003412192 0.0001137397
 [579,] 0.0003412193 0.0003412192 0.0001137397
 [580,] 0.0003412193 0.0003412193 0.0001137398
 [581,] 0.0003412193 0.0003412193 0.0001137398
 [582,] 0.0003412193 0.0003412193 0.0001137398
 [583,] 0.0003412193 0.0003412193 0.0001137398
 [584,] 0.0003412193 0.0003412193 0.0001137398
 [585,] 0.0003412193 0.0003412193 0.0001137398
 [586,] 0.0003412193 0.0003412193 0.0001137398
 [587,] 0.0003412193 0.0003412193 0.0001137398
 [588,] 0.0003412193 0.0003412192 0.0001137397
 [589,] 0.0003412193 0.0003412192 0.0001137397
 [590,] 0.0003412193 0.0003412193 0.0001137398
 [591,] 0.0003412193 0.0003412193 0.0001137398
 [592,] 0.0003412193 0.0003412193 0.0001137398
 [593,] 0.0003412193 0.0003412192 0.0001137397
 [594,] 0.0003412193 0.0003412193 0.0001137398
 [595,] 0.0003412193 0.0003412192 0.0001137397
 [596,] 0.0003412193 0.0003412193 0.0001137398
 [597,] 0.0003412193 0.0003412193 0.0001137398
 [598,] 0.0003412193 0.0003412192 0.0001137397
 [599,] 0.0003412193 0.0003412193 0.0001137398
 [600,] 0.0003412193 0.0003412193 0.0001137398
 [601,] 0.0003412193 0.0003412193 0.0001137398
 [602,] 0.0003412193 0.0003412193 0.0001137398
 [603,] 0.0003412193 0.0003412193 0.0001137398
 [604,] 0.0003412193 0.0003412192 0.0001137397
 [605,] 0.0003412193 0.0003412193 0.0001137398
 [606,] 0.0003412193 0.0003412192 0.0001137397
 [607,] 0.0003412193 0.0003412194 0.0001137398
 [608,] 0.0003412193 0.0003412193 0.0001137398
 [609,] 0.0003412193 0.0003412193 0.0001137398
 [610,] 0.0003412193 0.0003412193 0.0001137398
 [611,] 0.0003412193 0.0003412192 0.0001137397
 [612,] 0.0003412193 0.0003412193 0.0001137398
 [613,] 0.0003412193 0.0003412193 0.0001137398
 [614,] 0.0003412193 0.0003412193 0.0001137398
 [615,] 0.0003412193 0.0003412193 0.0001137398
 [616,] 0.0003412193 0.0003412193 0.0001137398
 [617,] 0.0003412193 0.0003412193 0.0001137398
 [618,] 0.0003412193 0.0003412193 0.0001137398
 [619,] 0.0003412193 0.0003412193 0.0001137398
 [620,] 0.0003412193 0.0003412193 0.0001137398
 [621,] 0.0003412193 0.0003412193 0.0001137398
 [622,] 0.0003412193 0.0003412192 0.0001137397
 [623,] 0.0003412193 0.0003412193 0.0001137398
 [624,] 0.0003412193 0.0003412193 0.0001137398
 [625,] 0.0003412193 0.0003412193 0.0001137398
 [626,] 0.0003412193 0.0003412193 0.0001137398
 [627,] 0.0003412193 0.0003412193 0.0001137398
 [628,] 0.0003412193 0.0003412193 0.0001137398
 [629,] 0.0003412193 0.0003412193 0.0001137398
 [630,] 0.0003412193 0.0003412193 0.0001137398
 [631,] 0.0003412193 0.0003412193 0.0001137398
 [632,] 0.0003412193 0.0003412193 0.0001137398
 [633,] 0.0003412193 0.0003412193 0.0001137398
 [634,] 0.0003412193 0.0003412193 0.0001137398
 [635,] 0.0003412193 0.0003412193 0.0001137398
 [636,] 0.0003412193 0.0003412192 0.0001137397
 [637,] 0.0003412193 0.0003412193 0.0001137398
 [638,] 0.0003412193 0.0003412193 0.0001137398
 [639,] 0.0003412193 0.0003412193 0.0001137398
 [640,] 0.0003412193 0.0003412193 0.0001137398
 [641,] 0.0003412193 0.0003412193 0.0001137398
 [642,] 0.0003412193 0.0003412192 0.0001137397
 [643,] 0.0003412193 0.0003412193 0.0001137398
 [644,] 0.0003412193 0.0003412193 0.0001137398
 [645,] 0.0003412193 0.0003412193 0.0001137398
 [646,] 0.0003412193 0.0003412193 0.0001137398
 [647,] 0.0003412193 0.0003412193 0.0001137398
 [648,] 0.0003412193 0.0003412193 0.0001137398
 [649,] 0.0003412193 0.0003412193 0.0001137398
 [650,] 0.0003412193 0.0003412193 0.0001137398
 [651,] 0.0003412193 0.0003412193 0.0001137398
 [652,] 0.0003412193 0.0003412193 0.0001137398
 [653,] 0.0003412193 0.0003412193 0.0001137398
 [654,] 0.0003412193 0.0003412193 0.0001137398
 [655,] 0.0003412193 0.0003412193 0.0001137398
 [656,] 0.0003412193 0.0003412193 0.0001137398
 [657,] 0.0003412193 0.0003412193 0.0001137398
 [658,] 0.0003412193 0.0003412193 0.0001137398
 [659,] 0.0003412193 0.0003412193 0.0001137398
 [660,] 0.0003412193 0.0003412192 0.0001137398
 [661,] 0.0003412193 0.0003412193 0.0001137398
 [662,] 0.0003412193 0.0003412193 0.0001137398
 [663,] 0.0003412193 0.0003412193 0.0001137398
 [664,] 0.0003412193 0.0003412193 0.0001137398
 [665,] 0.0003412193 0.0003412193 0.0001137398
 [666,] 0.0003412193 0.0003412193 0.0001137398
 [667,] 0.0003412193 0.0003412193 0.0001137398
 [668,] 0.0003412193 0.0003412193 0.0001137398
 [669,] 0.0003412193 0.0003412193 0.0001137398
 [670,] 0.0003412193 0.0003412193 0.0001137398
 [671,] 0.0003412193 0.0003412193 0.0001137398
 [672,] 0.0003412193 0.0003412193 0.0001137398
 [673,] 0.0003412193 0.0003412193 0.0001137398
 [674,] 0.0003412193 0.0003412193 0.0001137398
 [675,] 0.0003412193 0.0003412193 0.0001137398
 [676,] 0.0003412193 0.0003412193 0.0001137398
 [677,] 0.0003412193 0.0003412193 0.0001137398
 [678,] 0.0003412193 0.0003412193 0.0001137398
 [679,] 0.0003412193 0.0003412193 0.0001137398
 [680,] 0.0003412193 0.0003412193 0.0001137398
 [681,] 0.0003412193 0.0003412193 0.0001137398
 [682,] 0.0003412193 0.0003412192 0.0001137397
 [683,] 0.0003412193 0.0003412193 0.0001137398
 [684,] 0.0003412193 0.0003412193 0.0001137398
 [685,] 0.0003412193 0.0003412192 0.0001137397
 [686,] 0.0003412193 0.0003412193 0.0001137398
 [687,] 0.0003412193 0.0003412193 0.0001137398
 [688,] 0.0003412193 0.0003412193 0.0001137398
 [689,] 0.0003412193 0.0003412194 0.0001137398
 [690,] 0.0003412193 0.0003412193 0.0001137398
 [691,] 0.0003412193 0.0003412193 0.0001137398
 [692,] 0.0003412193 0.0003412193 0.0001137398
 [693,] 0.0003412193 0.0003412193 0.0001137398
 [694,] 0.0003412193 0.0003412193 0.0001137398
 [695,] 0.0003412193 0.0003412194 0.0001137398
 [696,] 0.0003412193 0.0003412193 0.0001137398
 [697,] 0.0003412193 0.0003412193 0.0001137398
 [698,] 0.0003412193 0.0003412193 0.0001137398
 [699,] 0.0003412193 0.0003412192 0.0001137397
 [700,] 0.0003412193 0.0003412193 0.0001137398
 [701,] 0.0003412193 0.0003412193 0.0001137398
 [702,] 0.0003412193 0.0003412193 0.0001137398
 [703,] 0.0003412193 0.0003412193 0.0001137398
 [704,] 0.0003412193 0.0003412193 0.0001137398
 [705,] 0.0003412193 0.0003412193 0.0001137398
 [706,] 0.0003412193 0.0003412193 0.0001137398
 [707,] 0.0003412193 0.0003412193 0.0001137398
 [708,] 0.0003412193 0.0003412193 0.0001137398
 [709,] 0.0003412193 0.0003412192 0.0001137397
 [710,] 0.0003412193 0.0003412193 0.0001137398
 [711,] 0.0003412193 0.0003412193 0.0001137398
 [712,] 0.0003412193 0.0003412193 0.0001137398
 [713,] 0.0003412193 0.0003412192 0.0001137397
 [714,] 0.0003412193 0.0003412193 0.0001137398
 [715,] 0.0003412193 0.0003412193 0.0001137398
 [716,] 0.0003412193 0.0003412192 0.0001137397
 [717,] 0.0003412193 0.0003412193 0.0001137398
 [718,] 0.0003412193 0.0003412193 0.0001137398
 [719,] 0.0003412193 0.0003412193 0.0001137398
 [720,] 0.0003412193 0.0003412193 0.0001137398
 [721,] 0.0003412193 0.0003412194 0.0001137398
 [722,] 0.0003412193 0.0003412193 0.0001137398
 [723,] 0.0003412193 0.0003412193 0.0001137398
 [724,] 0.0003412193 0.0003412194 0.0001137398
 [725,] 0.0003412193 0.0003412193 0.0001137398
 [726,] 0.0003412193 0.0003412193 0.0001137398
 [727,] 0.0003412193 0.0003412193 0.0001137398
 [728,] 0.0003412193 0.0003412194 0.0001137398
 [729,] 0.0003412193 0.0003412193 0.0001137398
 [730,] 0.0003412193 0.0003412194 0.0001137398
 [731,] 0.0003412193 0.0003412193 0.0001137398
 [732,] 0.0003412193 0.0003412194 0.0001137398
 [733,] 0.0003412193 0.0003412194 0.0001137398
 [734,] 0.0003412193 0.0003412193 0.0001137398
 [735,] 0.0003412193 0.0003412193 0.0001137398
 [736,] 0.0003412193 0.0003412193 0.0001137398
 [737,] 0.0003412193 0.0003412192 0.0001137397
 [738,] 0.0003412193 0.0003412193 0.0001137398
 [739,] 0.0003412193 0.0003412193 0.0001137398
 [740,] 0.0003412193 0.0003412192 0.0001137397
 [741,] 0.0003412193 0.0003412193 0.0001137398
 [742,] 0.0003412193 0.0003412193 0.0001137398
 [743,] 0.0003412193 0.0003412192 0.0001137397
 [744,] 0.0003412193 0.0003412192 0.0001137397
 [745,] 0.0003412193 0.0003412192 0.0001137397
 [746,] 0.0003412193 0.0003412192 0.0001137397
 [747,] 0.0003412193 0.0003412193 0.0001137398
 [748,] 0.0003412193 0.0003412193 0.0001137398
 [749,] 0.0003412193 0.0003412194 0.0001137398
 [750,] 0.0003412193 0.0003412194 0.0001137398
 [751,] 0.0003412193 0.0003412193 0.0001137398
 [752,] 0.0003412193 0.0003412193 0.0001137398
 [753,] 0.0014425282 0.0003412193 0.0005105065
 [754,] 0.0023361221 0.0003412193 0.0007821149
 [755,] 0.0019393797 0.0003412193 0.0006341243
 [756,] 0.0003412193 0.0003412193 0.0001137398
 [757,] 0.0003412193 0.0003412193 0.0001137398
 [758,] 0.0003412193 0.0003412193 0.0001137398
 [759,] 0.0076451778 0.0003412193 0.0024083316
 [760,] 0.0046212955 0.0003412193 0.0015452832
 [761,] 0.0003412193 0.0003412193 0.0001152626
 [762,] 0.0003412193 0.0003412193 0.0001137398
 [763,] 0.0034429736 0.0003412193 0.0015145996
 [764,] 0.0003412193 0.0003412193 0.0001137398
 [765,] 0.0350511307 0.0003412193 0.0116483184
 [766,] 0.0003412193 0.0003412193 0.0001137398
 [767,] 0.0003412193 0.0003412192 0.0001137397
 [768,] 0.0210714876 0.0003412193 0.0074035811
 [769,] 0.0003412193 0.0003412193 0.0001137398
 [770,] 0.0224771394 0.0003412193 0.0069489882
 [771,] 0.0763187797 0.0003412193 0.0264279705
 [772,] 0.1036523335 0.0003412193 0.0359363488
 [773,] 0.0208361567 0.0003412193 0.0070852322
 [774,] 0.0277939592 0.0003412193 0.0091710215
 [775,] 0.0301022721 0.0003412193 0.0098147989
 [776,] 0.0278586589 0.0003412193 0.0094797114
 [777,] 0.0003412193 0.0003412193 0.0001137398
 [778,] 0.0203540585 0.0003412193 0.0069209412
 [779,] 0.0044655114 0.0003412193 0.0014855684
 [780,] 0.0236038293 0.0003412193 0.0078982245
 [781,] 0.0237796858 0.0003412193 0.0080719518
 [782,] 0.0258444423 0.0003412193 0.0087657865
 [783,] 0.0245998395 0.0003412193 0.0083653084
 [784,] 0.0050811874 0.0003412193 0.0015419900
 [785,] 0.0296841155 0.0003412193 0.0101202112
 [786,] 0.0244927637 0.0003412193 0.0083279082
 [787,] 0.0253734264 0.0003412193 0.0086494660
 [788,] 0.0183135346 0.0003412193 0.0062257913
 [789,] 0.0003412193 0.0003412193 0.0001137398
 [790,] 0.0251651839 0.0003412193 0.0085405913
 [791,] 0.0003412193 0.0003412192 0.0001137397
 [792,] 0.0003412193 0.0003412193 0.0001137398
 [793,] 0.0043858547 0.0003412193 0.0013469279
 [794,] 0.0245968256 0.0003412193 0.0082952062
 [795,] 0.0003412193 0.0003412192 0.0001137397
 [796,] 0.0008584203 0.0003412193 0.0002969242
 [797,] 0.0003412193 0.0003412192 0.0001137397
 [798,] 0.0003412193 0.0003412193 0.0001137398
 [799,] 0.0035401679 0.0003412193 0.0009572732
 [800,] 0.0012000737 0.0003412193 0.0003941552
 [801,] 0.0012640870 0.0003412192 0.0003660883
 [802,] 0.0003730991 0.0003412193 0.0001215345
 [803,] 0.0018732809 0.0003412193 0.0006203732
 [804,] 0.0012424222 0.0003412193 0.0004012703
 [805,] 0.0010310412 0.0003412193 0.0003418443
 [806,] 0.0017139741 0.0003412193 0.0005548475
 [807,] 0.0012386035 0.0003412193 0.0003822277
 [808,] 0.0008424359 0.0003412193 0.0003309746
 [809,] 0.0007939137 0.0003412192 0.0002404396
 [810,] 0.0009030163 0.0003412193 0.0003550367
 [811,] 0.0026884310 0.0003412193 0.0008828255
 [812,] 0.0045998336 0.0003412193 0.0014235996
 [813,] 0.0426195033 0.0003412193 0.0137303750
 [814,] 0.0019088808 0.0003412193 0.0006113767
 [815,] 0.0044194465 0.0003412193 0.0014237198
 [816,] 0.0037510852 0.0003412193 0.0011889767
 [817,] 0.0011466320 0.0003412193 0.0003581996
 [818,] 0.0003412193 0.0003412193 0.0001137398
 [819,] 0.0003412193 0.0003412194 0.0001137398
 [820,] 0.0007622929 0.0003412192 0.0002461062
 [821,] 0.0012014506 0.0003412193 0.0004130808
 [822,] 0.0003412193 0.0003412193 0.0001137398
 [823,] 0.0003412193 0.0003412192 0.0001137397
 [824,] 0.0003412193 0.0003412193 0.0001137398
 [825,] 0.0003412193 0.0003412193 0.0001137398
 [826,] 0.0003412193 0.0003412192 0.0001137397
 [827,] 0.0003412193 0.0003412192 0.0001137397
 [828,] 0.0003412193 0.0003412193 0.0001137398
 [829,] 0.0003412193 0.0003412193 0.0001137398
 [830,] 0.0003412193 0.0003412193 0.0001137398
 [831,] 0.0003412193 0.0003412193 0.0001137398
 [832,] 0.0003412193 0.0003412192 0.0001137397
 [833,] 0.0003412193 0.0003412193 0.0001137398
 [834,] 0.0003412193 0.0003412193 0.0001137398
 [835,] 0.0003412193 0.0003412193 0.0001137398
 [836,] 0.0003412193 0.0003412193 0.0001137398
 [837,] 0.0003412193 0.0003412193 0.0001137398
 [838,] 0.0003412193 0.0003412193 0.0001137398
 [839,] 0.0003412193 0.0003412193 0.0001137398
 [840,] 0.0003412193 0.0003412193 0.0001137398
 [841,] 0.0003412193 0.0003412193 0.0001137398
 [842,] 0.0003412193 0.0003412192 0.0001137397
 [843,] 0.0003412193 0.0003412194 0.0001137398
 [844,] 0.0003412193 0.0003412193 0.0001137398
 [845,] 0.0003412193 0.0003412193 0.0001137398
 [846,] 0.0003412193 0.0003412193 0.0001137398
 [847,] 0.0003412193 0.0003412193 0.0001137398
 [848,] 0.0003412193 0.0003412193 0.0001137398
 [849,] 0.0003412193 0.0003412193 0.0001137398
 [850,] 0.0003412193 0.0003412193 0.0001137398
 [851,] 0.0003412193 0.0003412193 0.0001137398
 [852,] 0.0003412193 0.0003412193 0.0001137398
 [853,] 0.0003412193 0.0003412193 0.0001137398
 [854,] 0.0003412193 0.0003412193 0.0001137398
 [855,] 0.0003412193 0.0003412193 0.0001137398
 [856,] 0.0003412193 0.0003412193 0.0001137398
 [857,] 0.0003412193 0.0003412193 0.0001137398
 [858,] 0.0003412193 0.0003412193 0.0001137398
 [859,] 0.0003412193 0.0003412193 0.0001137398
 [860,] 0.0003412193 0.0003412193 0.0001137398
 [861,] 0.0003412193 0.0003412192 0.0001137397
 [862,] 0.0003412193 0.0003412193 0.0001137398
 [863,] 0.0003412193 0.0003412193 0.0001137398
 [864,] 0.0003412193 0.0003412193 0.0001137398
 [865,] 0.0003412193 0.0003412193 0.0001137398
 [866,] 0.0003412193 0.0003412193 0.0001137398
 [867,] 0.0003412193 0.0003412193 0.0001137398
 [868,] 0.0003412193 0.0003412193 0.0001137398
 [869,] 0.0003412193 0.0003412194 0.0001137398
 [870,] 0.0003412193 0.0003412195 0.0001137398
 [871,] 0.0003412193 0.0003412193 0.0001137398
 [872,] 0.0003412193 0.0003412195 0.0001137398
 [873,] 0.0003412193 0.0003412193 0.0001137398
 [874,] 0.0003412193 0.0003412192 0.0001137397
 [875,] 0.0003412193 0.0003412194 0.0001137398
 [876,] 0.0003412193 0.0003412193 0.0001137398
 [877,] 0.0003412193 0.0003412194 0.0001137398
 [878,] 0.0003412193 0.0003412193 0.0001137398
 [879,] 0.0003412193 0.0003412195 0.0001137398
 [880,] 0.0003412193 0.0003412193 0.0001137398
 [881,] 0.0003412193 0.0003412195 0.0001137398
 [882,] 0.0003412193 0.0003412193 0.0001137398
 [883,] 0.0003412193 0.0003412193 0.0001137398
 [884,] 0.0003412193 0.0003412193 0.0001137398
 [885,] 0.0003412193 0.0003412193 0.0001137398
 [886,] 0.0003412193 0.0003412193 0.0001137398
 [887,] 0.0003412193 0.0003412193 0.0001137398
 [888,] 0.0003412193 0.0003412193 0.0001137398
 [889,] 0.0003412193 0.0003412194 0.0001137398
 [890,] 0.0003412193 0.0003412193 0.0001137398
 [891,] 0.0003412193 0.0003412193 0.0001137398
 [892,] 0.0003412193 0.0003412194 0.0001137398
 [893,] 0.0003412193 0.0003412192 0.0001137397
 [894,] 0.0003412193 0.0003412193 0.0001137398
 [895,] 0.0003412193 0.0003412193 0.0001137398
 [896,] 0.0003412193 0.0003412193 0.0001137398
 [897,] 0.0003412193 0.0003412194 0.0001137398
 [898,] 0.0003412193 0.0003412193 0.0001137398
 [899,] 0.0003412193 0.0003412193 0.0001137398
 [900,] 0.0003412193 0.0003412193 0.0001137398
 [901,] 0.0003412193 0.0003412193 0.0001137398
 [902,] 0.0003412193 0.0003412193 0.0001137398
 [903,] 0.0003412193 0.0003412193 0.0001137398
 [904,] 0.0003412193 0.0003412193 0.0001137398
 [905,] 0.0003412193 0.0003412193 0.0001137398
 [906,] 0.0003412193 0.0003412193 0.0001137398
 [907,] 0.0003412193 0.0003412193 0.0001137398
 [908,] 0.0003412193 0.0003412192 0.0001137398
 [909,] 0.0003412193 0.0003412192 0.0001137397
 [910,] 0.0003412193 0.0003412192 0.0001137397
 [911,] 0.0003412193 0.0003412193 0.0001137398
 [912,] 0.0003412193 0.0003412193 0.0001137398
 [913,] 0.0003412193 0.0003412193 0.0001137398
 [914,] 0.0003412193 0.0003412193 0.0001137398
 [915,] 0.0003412193 0.0003412193 0.0001137398
 [916,] 0.0003412193 0.0003412193 0.0001137398
 [917,] 0.0003412193 0.0003412192 0.0001137397
 [918,] 0.0003412193 0.0003412195 0.0001137398
 [919,] 0.0003412193 0.0003412195 0.0001137398
 [920,] 0.0003412193 0.0003412193 0.0001137398
 [921,] 0.0003412193 0.0003412193 0.0001137398
 [922,] 0.0003412193 0.0003412193 0.0001137398
 [923,] 0.0003412193 0.0003412193 0.0001137398
 [924,] 0.0003412193 0.0003412193 0.0001137398
 [925,] 0.0003412193 0.0003412193 0.0001137398
 [926,] 0.0003412193 0.0003412193 0.0001137398
 [927,] 0.0003412193 0.0003412193 0.0001137398
 [928,] 0.0003412193 0.0003412193 0.0001137398
 [929,] 0.0003412193 0.0003412193 0.0001137398
 [930,] 0.0003412193 0.0003412193 0.0001137398
 [931,] 0.0003412193 0.0003412193 0.0001137398
 [932,] 0.0003412193 0.0003412193 0.0001137398
 [933,] 0.0003412193 0.0003412193 0.0001137398
 [934,] 0.0003412193 0.0003412193 0.0001137398
 [935,] 0.0003412193 0.0003412193 0.0001137398
 [936,] 0.0003412193 0.0003412193 0.0001137398
 [937,] 0.0003412193 0.0003412193 0.0001137398
 [938,] 0.0003412193 0.0003412193 0.0001137398
 [939,] 0.0003412193 0.0003412194 0.0001137398
 [940,] 0.0003412193 0.0003412193 0.0001137398
 [941,] 0.0003412193 0.0003412194 0.0001137398
 [942,] 0.0003412193 0.0003412193 0.0001137398
 [943,] 0.0003412193 0.0003412194 0.0001137398
 [944,] 0.0003412193 0.0003412194 0.0001137398
 [945,] 0.0003412193 0.0003412194 0.0001137398
 [946,] 0.0003412193 0.0003412194 0.0001137398
 [947,] 0.0003412193 0.0003412193 0.0001137398
 [948,] 0.0003412193 0.0003412193 0.0001137398
 [949,] 0.0003412193 0.0003412193 0.0001137398
 [950,] 0.0003412193 0.0003412193 0.0001137398
 [951,] 0.0003412193 0.0003412193 0.0001137398
 [952,] 0.0003412193 0.0003412193 0.0001137398
 [953,] 0.0003412193 0.0003412193 0.0001137398
 [954,] 0.0003412193 0.0003412193 0.0001137398
 [955,] 0.0003412193 0.0003412193 0.0001137398
 [956,] 0.0003412193 0.0003412193 0.0001137398
 [957,] 0.0003412193 0.0003412193 0.0001137398
 [958,] 0.0003412193 0.0003412193 0.0001137398
 [959,] 0.0003412193 0.0003412193 0.0001137398
 [960,] 0.0003412193 0.0003412193 0.0001137398
 [961,] 0.0003412193 0.0003412193 0.0001137398
 [962,] 0.0003412193 0.0003412193 0.0001137398
 [963,] 0.0003412193 0.0003412193 0.0001137398
 [964,] 0.0003412193 0.0003412193 0.0001137398
 [965,] 0.0003412193 0.0003412193 0.0001137398
 [966,] 0.0003412193 0.0003412193 0.0001137398
 [967,] 0.0003412193 0.0003412193 0.0001137398
 [968,] 0.0003412193 0.0003412193 0.0001137398
 [969,] 0.0003412193 0.0003412193 0.0001137398
 [970,] 0.0003412193 0.0003412193 0.0001137398
 [971,] 0.0003412193 0.0003412194 0.0001137398
 [972,] 0.0003412193 0.0003412193 0.0001137398
 [973,] 0.0003412193 0.0003412193 0.0001137398
 [974,] 0.0003412193 0.0003412193 0.0001137398
 [975,] 0.0003412193 0.0003412193 0.0001137398
 [976,] 0.0003412193 0.0003412193 0.0001137398
 [977,] 0.0003412193 0.0003412193 0.0001137398
 [978,] 0.0003412193 0.0003412193 0.0001137398
 [979,] 0.0003412193 0.0003412193 0.0001137398
 [980,] 0.0003412193 0.0003412193 0.0001137398
 [981,] 0.0003412193 0.0003412193 0.0001137398
 [982,] 0.0003412193 0.0003412193 0.0001137398
 [983,] 0.0003412193 0.0003412193 0.0001137398
 [984,] 0.0003412193 0.0003412193 0.0001137398
 [985,] 0.0003412193 0.0003412193 0.0001137398
 [986,] 0.0003412193 0.0003412193 0.0001137398
 [987,] 0.0003412193 0.0003412193 0.0001137398
 [988,] 0.0003412193 0.0003412193 0.0001137398
 [989,] 0.0003412193 0.0003412193 0.0001137398
 [990,] 0.0003412193 0.0003412193 0.0001137398
 [991,] 0.0003412193 0.0003412194 0.0001137398
 [992,] 0.0003412193 0.0003412193 0.0001137398
 [993,] 0.0003412193 0.0003412193 0.0001137398
 [994,] 0.0003412193 0.0003412193 0.0001137398
 [995,] 0.0003412193 0.0003412193 0.0001137398
 [996,] 0.0003412193 0.0003412193 0.0001137398
 [997,] 0.0003412193 0.0003412193 0.0001137398
 [998,] 0.0003412193 0.0003412193 0.0001137398
 [999,] 0.0003412193 0.0003412192 0.0001137397
[1000,] 0.0003412193 0.0003412192 0.0001137397
[1001,] 0.0003412193 0.0003412193 0.0001137398
[1002,] 0.0003412193 0.0003412192 0.0001137397
[1003,] 0.0003412193 0.0003412192 0.0001137397
[1004,] 0.0003412193 0.0003412192 0.0001137397
[1005,] 0.0003412193 0.0003412192 0.0001137397
[1006,] 0.0003412193 0.0003412192 0.0001137397
[1007,] 0.0003412193 0.0003412192 0.0001137397
[1008,] 0.0003412193 0.0003412193 0.0001137398
[1009,] 0.0003412193 0.0003412192 0.0001137397
[1010,] 0.0003412193 0.0003412192 0.0001137397
[1011,] 0.0003412193 0.0003412193 0.0001137398
[1012,] 0.0003412193 0.0003412193 0.0001137398
[1013,] 0.0003412193 0.0003412192 0.0001137397
[1014,] 0.0003412193 0.0003412192 0.0001137397
[1015,] 0.0003412193 0.0003412193 0.0001137398
[1016,] 0.0003412193 0.0003412193 0.0001137398
[1017,] 0.0003412193 0.0003412192 0.0001137397
[1018,] 0.0003412193 0.0003412193 0.0001137398
[1019,] 0.0003412193 0.0003412192 0.0001137397
[1020,] 0.0003412193 0.0003412193 0.0001137398
[1021,] 0.0003412193 0.0003412193 0.0001137398
[1022,] 0.0003412193 0.0003412193 0.0001137398
[1023,] 0.0003412193 0.0003412193 0.0001137398
[1024,] 0.0003412193 0.0003412193 0.0001137398
[1025,] 0.0003412193 0.0003412192 0.0001137397
[1026,] 0.0003412193 0.0003412193 0.0001137398
[1027,] 0.0003412193 0.0003412193 0.0001137398
[1028,] 0.0003412193 0.0003412193 0.0001137398
[1029,] 0.0003412193 0.0003412193 0.0001137398
[1030,] 0.0003412193 0.0003412193 0.0001137398
[1031,] 0.0003412193 0.0003412193 0.0001137398
[1032,] 0.0003412193 0.0003412193 0.0001137398
[1033,] 0.0003412193 0.0003412192 0.0001137397
[1034,] 0.0003412193 0.0003412193 0.0001137397
[1035,] 0.0003412193 0.0003412193 0.0001137398
[1036,] 0.0003412193 0.0003412192 0.0001137397
[1037,] 0.0003412193 0.0003412193 0.0001137398
[1038,] 0.0003412193 0.0003412193 0.0001137398
[1039,] 0.0003412193 0.0003412193 0.0001137398
[1040,] 0.0003412193 0.0003412193 0.0001137398
[1041,] 0.0003412193 0.0003412193 0.0001137398
[1042,] 0.0003412193 0.0003412193 0.0001137398
[1043,] 0.0003412193 0.0003412193 0.0001137398
[1044,] 0.0003412193 0.0003412193 0.0001137398
[1045,] 0.0003412193 0.0003412193 0.0001137398
[1046,] 0.0003412193 0.0003412193 0.0001137398
[1047,] 0.0003412193 0.0003412193 0.0001137398
[1048,] 0.0003412193 0.0003412194 0.0001137398
[1049,] 0.0003412193 0.0003412193 0.0001137398
[1050,] 0.0003412193 0.0003412192 0.0001137397
[1051,] 0.0003412193 0.0003412193 0.0001137398
[1052,] 0.0003412193 0.0003412193 0.0001137398
[1053,] 0.0003412193 0.0003412193 0.0001137398
[1054,] 0.0003412193 0.0003412193 0.0001137398
[1055,] 0.0003412193 0.0003412193 0.0001137398
[1056,] 0.0003412193 0.0003412193 0.0001137398
[1057,] 0.0003412193 0.0003412193 0.0001137398
[1058,] 0.0003412193 0.0003412193 0.0001137398
[1059,] 0.0003412193 0.0003412193 0.0001137398
[1060,] 0.0003412193 0.0003412193 0.0001137398
[1061,] 0.0003412193 0.0003412192 0.0001137397
[1062,] 0.0003412193 0.0003412193 0.0001137398
[1063,] 0.0003412193 0.0003412193 0.0001137398
[1064,] 0.0003412193 0.0003412193 0.0001137398
[1065,] 0.0003412193 0.0003412193 0.0001137398
[1066,] 0.0003412193 0.0003412192 0.0001137397
[1067,] 0.0003412193 0.0003412194 0.0001137398
[1068,] 0.0003412193 0.0003412192 0.0001137397
[1069,] 0.0003412193 0.0003412193 0.0001137398
[1070,] 0.0003412193 0.0003412192 0.0001137397
[1071,] 0.0003412193 0.0003412193 0.0001137398
[1072,] 0.0003412193 0.0003412193 0.0001137398
[1073,] 0.0003412193 0.0003412193 0.0001137398
[1074,] 0.0003412193 0.0003412193 0.0001137398
[1075,] 0.0003412193 0.0003412192 0.0001137397
[1076,] 0.0003412193 0.0003412192 0.0001137397
[1077,] 0.0003412193 0.0003412192 0.0001137397
[1078,] 0.0003412193 0.0003412193 0.0001137398
[1079,] 0.0003412193 0.0003412194 0.0001137398
[1080,] 0.0003412193 0.0003412193 0.0001137398
[1081,] 0.0003412193 0.0003412193 0.0001137398
[1082,] 0.0003412193 0.0003412193 0.0001137398
[1083,] 0.0003412193 0.0003412193 0.0001137398
[1084,] 0.0003412193 0.0003412193 0.0001137398
[1085,] 0.0003412193 0.0003412193 0.0001137398
[1086,] 0.0003412193 0.0003412192 0.0001137397
[1087,] 0.0003412193 0.0003412193 0.0001137398
[1088,] 0.0003412193 0.0003412193 0.0001137398
[1089,] 0.0003412193 0.0003412193 0.0001137398
[1090,] 0.0003412193 0.0003412193 0.0001137398
[1091,] 0.0003412193 0.0003412193 0.0001137398
[1092,] 0.0003412193 0.0003412193 0.0001137398
[1093,] 0.0003412193 0.0003412193 0.0001137398
[1094,] 0.0003412193 0.0003412193 0.0001137398
[1095,] 0.0003412193 0.0003412193 0.0001137398
[1096,] 0.0003412193 0.0003412193 0.0001137398
[1097,] 0.0003412193 0.0003412193 0.0001137398
[1098,] 0.0003412193 0.0003412193 0.0001137398
[1099,] 0.0003412193 0.0003412193 0.0001137398
[1100,] 0.0003412193 0.0003412193 0.0001137398
[1101,] 0.0003412193 0.0003412193 0.0001137398
[1102,] 0.0003412193 0.0003412193 0.0001137398
[1103,] 0.0003412193 0.0003412193 0.0001137398
[1104,] 0.0003412193 0.0003412193 0.0001137398
[1105,] 0.0003412193 0.0003412193 0.0001137398
[1106,] 0.0003412193 0.0003412193 0.0001137398
[1107,] 0.0003412193 0.0003412193 0.0001137398
[1108,] 0.0003412193 0.0003412193 0.0001137398
[1109,] 0.0003412193 0.0003412193 0.0001137398
[1110,] 0.0003412193 0.0003412193 0.0001137398
[1111,] 0.0003412193 0.0003412193 0.0001137398
[1112,] 0.0003412193 0.0003412193 0.0001137398
[1113,] 0.0003412193 0.0003412193 0.0001137398
[1114,] 0.0003412193 0.0003412193 0.0001137398
[1115,] 0.0003412193 0.0003412193 0.0001137398
[1116,] 0.0003412193 0.0003412193 0.0001137398
[1117,] 0.0003412193 0.0003412194 0.0001137398
[1118,] 0.0003412193 0.0003412193 0.0001137398
[1119,] 0.0003412193 0.0003412193 0.0001137398
[1120,] 0.0003412193 0.0003412193 0.0001137398
[1121,] 0.0003412193 0.0003412193 0.0001137398
[1122,] 0.0003412193 0.0003412193 0.0001137398
[1123,] 0.0003412193 0.0003412194 0.0001137398
[1124,] 0.0003412193 0.0003412194 0.0001137398
[1125,] 0.0003412193 0.0003412193 0.0001137398
[1126,] 0.0003412193 0.0003412193 0.0001137398
[1127,] 0.0003412193 0.0003412192 0.0001137397
[1128,] 0.0003412193 0.0003412192 0.0001137397
[1129,] 0.0003412193 0.0003412192 0.0001137397
[1130,] 0.0003412193 0.0003412193 0.0001137398
[1131,] 0.0003412193 0.0003412193 0.0001137398
[1132,] 0.0003412193 0.0003412193 0.0001137398
[1133,] 0.0003412193 0.0003412194 0.0001137398
[1134,] 0.0003412193 0.0003412193 0.0001137398
[1135,] 0.0003412193 0.0003412194 0.0001137398
[1136,] 0.0003412193 0.0003412193 0.0001137398
[1137,] 0.0003412193 0.0003412194 0.0001137398
[1138,] 0.0003412193 0.0003412192 0.0001137397
[1139,] 0.0003412193 0.0003412193 0.0001137398
[1140,] 0.0003412193 0.0003412193 0.0001137398
[1141,] 0.0003412193 0.0003412192 0.0001137397
[1142,] 0.0003412193 0.0003412194 0.0001137398
[1143,] 0.0003412193 0.0003412193 0.0001137398
[1144,] 0.0003412193 0.0003412192 0.0001137397
[1145,] 0.0003412193 0.0003412193 0.0001137398
[1146,] 0.0003412193 0.0003412193 0.0001137398
[1147,] 0.0003412193 0.0003412192 0.0001137397
[1148,] 0.0003412193 0.0003412192 0.0001137397
[1149,] 0.0003412193 0.0003412193 0.0001137398
[1150,] 0.0003412193 0.0003412192 0.0001137397
[1151,] 0.0003412193 0.0003412192 0.0001137397
[1152,] 0.0003412193 0.0003412192 0.0001137397
[1153,] 0.0003412193 0.0003412192 0.0001137397
[1154,] 0.0003412193 0.0003412192 0.0001137397
[1155,] 0.0003412193 0.0003412192 0.0001137397
[1156,] 0.0003412193 0.0003412192 0.0001137397
[1157,] 0.0003412193 0.0003412192 0.0001137397
[1158,] 0.0003412193 0.0003412192 0.0001137397
[1159,] 0.0003412193 0.0003412192 0.0001137397
[1160,] 0.0003412193 0.0003412192 0.0001137397
[1161,] 0.0003412193 0.0003412192 0.0001137397
[1162,] 0.0003412193 0.0003412192 0.0001137397
[1163,] 0.0003412193 0.0003412193 0.0001137398
[1164,] 0.0003412193 0.0003412194 0.0001137398
[1165,] 0.0003412193 0.0003412192 0.0001137397
[1166,] 0.0003412193 0.0003412193 0.0001137398
[1167,] 0.0003412193 0.0003412193 0.0001137398
[1168,] 0.0003412193 0.0003412192 0.0001137397
[1169,] 0.0003412193 0.0003412192 0.0001137397
[1170,] 0.0003412193 0.0003412193 0.0001137398
[1171,] 0.0003412193 0.0003412193 0.0001137398
[1172,] 0.0003412193 0.0003412193 0.0001137398
[1173,] 0.0003412193 0.0003412195 0.0001137399
[1174,] 0.0003412193 0.0003412193 0.0001137398
[1175,] 0.0003412193 0.0003412193 0.0001137398
[1176,] 0.0003412193 0.0003412195 0.0001137399
[1177,] 0.0003412193 0.0003412193 0.0001137398
[1178,] 0.0003412193 0.0003412193 0.0001137398
[1179,] 0.0003412193 0.0003412193 0.0001137398
[1180,] 0.0003412193 0.0003412194 0.0001137398
[1181,] 0.0003412193 0.0003412194 0.0001137398
[1182,] 0.0003412193 0.0003412193 0.0001137398
[1183,] 0.0003412193 0.0003412193 0.0001137398
[1184,] 0.0003412193 0.0003412193 0.0001137398
[1185,] 0.0003412193 0.0003412193 0.0001137398
[1186,] 0.0003412193 0.0003412193 0.0001137398
[1187,] 0.0003412193 0.0003412193 0.0001137398
[1188,] 0.0003412193 0.0003412193 0.0001137398
[1189,] 0.0003412193 0.0003412193 0.0001137398
[1190,] 0.0003412193 0.0003412193 0.0001137398
[1191,] 0.0003412193 0.0003412192 0.0001137397
[1192,] 0.0003412193 0.0003412192 0.0001137397
[1193,] 0.0003412193 0.0003412192 0.0001137397
[1194,] 0.0003412193 0.0003412193 0.0001137398
[1195,] 0.0003412193 0.0003412192 0.0001137397
[1196,] 0.0003412193 0.0003412193 0.0001137398
[1197,] 0.0003412193 0.0003412193 0.0001137398
[1198,] 0.0003412193 0.0003412193 0.0001137398
[1199,] 0.0003412193 0.0003412193 0.0001137398
[1200,] 0.0003412193 0.0003412193 0.0001137398
[1201,] 0.0003412193 0.0003412193 0.0001137398
[1202,] 0.0003412193 0.0003412192 0.0001137397
[1203,] 0.0003412193 0.0003412193 0.0001137398
[1204,] 0.0003412193 0.0003412193 0.0001137398
[1205,] 0.0003412193 0.0003412192 0.0001137398
[1206,] 0.0003412193 0.0003412194 0.0001137398
[1207,] 0.0003412193 0.0003412193 0.0001137398
[1208,] 0.0003412193 0.0003412193 0.0001137397
[1209,] 0.0003412193 0.0003412192 0.0001137397
[1210,] 0.0003412193 0.0003412193 0.0001137398
[1211,] 0.0003412193 0.0003412193 0.0001137398
[1212,] 0.0003412193 0.0003412193 0.0001137398
[1213,] 0.0003412193 0.0003412193 0.0001137398
[1214,] 0.0003412193 0.0003412193 0.0001137398
[1215,] 0.0003412193 0.0003412193 0.0001137398
[1216,] 0.0003412193 0.0003412193 0.0001137398
[1217,] 0.0003412193 0.0003412193 0.0001137398
[1218,] 0.0003412193 0.0003412192 0.0001137397
[1219,] 0.0003412193 0.0003412192 0.0001137398
[1220,] 0.0003412193 0.0003412193 0.0001137398
[1221,] 0.0003412193 0.0003412193 0.0001137398
[1222,] 0.0003412193 0.0003412193 0.0001137398
[1223,] 0.0003412193 0.0003412192 0.0001137397
[1224,] 0.0003412193 0.0003412193 0.0001137398
[1225,] 0.0003412193 0.0003412193 0.0001137398
[1226,] 0.0003412193 0.0003412192 0.0001137398
[1227,] 0.0003412193 0.0003412193 0.0001137398
[1228,] 0.0003412193 0.0003412193 0.0001137398
[1229,] 0.0003412193 0.0003412193 0.0001137398
[1230,] 0.0003412193 0.0003412193 0.0001137398
[1231,] 0.0003412193 0.0003412193 0.0001137398
[1232,] 0.0003412193 0.0003412192 0.0001137398
[1233,] 0.0003412193 0.0003412193 0.0001137398
[1234,] 0.0003412193 0.0003412193 0.0001137398
[1235,] 0.0003412193 0.0003412192 0.0001137397
[1236,] 0.0003412193 0.0003412192 0.0001137398
[1237,] 0.0003412193 0.0003412193 0.0001137398
[1238,] 0.0003412193 0.0003412193 0.0001137398
[1239,] 0.0003412193 0.0003412192 0.0001137397
[1240,] 0.0003412193 0.0003412193 0.0001137398
[1241,] 0.0003412193 0.0003412193 0.0001137398
[1242,] 0.0003412193 0.0003412193 0.0001137398
[1243,] 0.0003412193 0.0003412192 0.0001137397
[1244,] 0.0003412193 0.0003412193 0.0001137398
[1245,] 0.0003412193 0.0003412193 0.0001137398
[1246,] 0.0003412193 0.0003412193 0.0001137398
[1247,] 0.0003412193 0.0003412192 0.0001137397
[1248,] 0.0003412193 0.0003412193 0.0001137398
[1249,] 0.0003412193 0.0003412193 0.0001137398
[1250,] 0.0003412193 0.0003412192 0.0001137397
[1251,] 0.0003412193 0.0003412192 0.0001137398
[1252,] 0.0003412193 0.0003412193 0.0001137398
[1253,] 0.0003412193 0.0003412192 0.0001137397
[1254,] 0.0003412193 0.0003412193 0.0001137398
[1255,] 0.0003412193 0.0003412192 0.0001137398
[1256,] 0.0003412193 0.0003412192 0.0001137398
```
