## Supplementary material for "Characterization of shared and ancestry-specific signals driving complex traits using multi-ancestry fine-mapping": s1_data.bim

```
8	chr8:143422439:G:C	0	143422439	C	G
8	chr8:143422749:T:C	0	143422749	C	T
8	chr8:143422789:C:T	0	143422789	T	C
8	chr8:143423036:ACCT:A	0	143423036	A	ACCT
8	chr8:143423556:A:G	0	143423556	G	A
8	chr8:143423610:G:A	0	143423610	A	G
8	chr8:143423615:G:C	0	143423615	C	G
8	chr8:143424029:C:T	0	143424029	T	C
8	chr8:143424786:C:T	0	143424786	T	C
8	chr8:143425498:A:T	0	143425498	T	A
8	chr8:143425571:T:TC	0	143425571	TC	T
8	chr8:143426172:C:T	0	143426172	T	C
8	chr8:143426520:TCACCTGCCTGCTC:T	0	143426520	T	TCACCTGCCTGCTC
8	chr8:143426598:C:T	0	143426598	T	C
8	chr8:143426999:A:G	0	143426999	G	A
8	chr8:143427366:C:T	0	143427366	T	C
8	chr8:143427537:C:T	0	143427537	T	C
8	chr8:143427614:T:C	0	143427614	C	T
8	chr8:143427695:T:C	0	143427695	C	T
8	chr8:143427853:G:A	0	143427853	A	G
8	chr8:143429029:G:A	0	143429029	A	G
8	chr8:143429115:A:T	0	143429115	T	A
8	chr8:143429368:C:A	0	143429368	A	C
8	chr8:143430595:A:T	0	143430595	T	A
8	chr8:143431350:G:C	0	143431350	C	G
8	chr8:143431408:CGGCTTGTGGGGGGCCGCGGAGAGCGCAGGACTGTGGGGGTCGCGGGACAACGCGGGTGGGTGCGAGCGGCGGGGGCGGGGCCCACGGGCTGGCAGCCCCTCAG:C	0	143431408	C	CGGCTTGTGGGGGGCCGCGGAGAGCGCAGGACTGTGGGGGTCGCGGGACAACGCGGGTGGGTGCGAGCGGCGGGGGCGGGGCCCACGGGCTGGCAGCCCCTCAG
8	chr8:143431946:C:T	0	143431946	T	C
8	chr8:143432213:A:G	0	143432213	G	A
8	chr8:143432488:A:G	0	143432488	G	A
8	chr8:143432803:CAG:C	0	143432803	C	CAG
8	chr8:143433397:G:T	0	143433397	T	G
8	chr8:143433469:C:T	0	143433469	T	C
8	chr8:143433964:G:A	0	143433964	A	G
8	chr8:143434558:T:A	0	143434558	A	T
8	chr8:143434956:C:A	0	143434956	A	C
8	chr8:143435575:C:T	0	143435575	T	C
8	chr8:143435722:G:A	0	143435722	A	G
8	chr8:143435879:C:T	0	143435879	T	C
8	chr8:143435914:C:T	0	143435914	T	C
8	chr8:143436178:A:G	0	143436178	G	A
8	chr8:143436477:T:A	0	143436477	A	T
8	chr8:143436551:T:C	0	143436551	C	T
8	chr8:143437067:C:T	0	143437067	T	C
8	chr8:143437977:G:A	0	143437977	A	G
8	chr8:143438498:C:T	0	143438498	T	C
8	chr8:143438540:T:C	0	143438540	C	T
8	chr8:143440218:A:T	0	143440218	T	A
8	chr8:143440848:G:A	0	143440848	A	G
8	chr8:143441153:G:A	0	143441153	A	G
8	chr8:143441319:C:T	0	143441319	T	C
8	chr8:143444099:C:T	0	143444099	T	C
8	chr8:143444735:C:T	0	143444735	T	C
8	chr8:143445921:C:T	0	143445921	T	C
8	chr8:143446739:T:C	0	143446739	C	T
8	chr8:143447004:G:A	0	143447004	A	G
8	chr8:143447058:G:A	0	143447058	A	G
8	chr8:143447723:G:A	0	143447723	A	G
8	chr8:143448481:A:G	0	143448481	G	A
8	chr8:143448655:T:C	0	143448655	C	T
8	chr8:143448687:C:T	0	143448687	T	C
8	chr8:143448738:C:A	0	143448738	A	C
8	chr8:143448771:G:A	0	143448771	A	G
8	chr8:143449556:C:T	0	143449556	T	C
8	chr8:143449688:A:C	0	143449688	C	A
8	chr8:143449689:G:A	0	143449689	A	G
8	chr8:143450241:A:G	0	143450241	G	A
8	chr8:143450666:C:T	0	143450666	T	C
8	chr8:143450761:T:G	0	143450761	G	T
8	chr8:143451263:G:C	0	143451263	C	G
8	chr8:143451267:A:G	0	143451267	G	A
8	chr8:143451771:G:A	0	143451771	A	G
8	chr8:143452084:G:A	0	143452084	A	G
8	chr8:143452182:G:A	0	143452182	A	G
8	chr8:143452247:C:T	0	143452247	T	C
8	chr8:143452422:C:T	0	143452422	T	C
8	chr8:143452575:C:A	0	143452575	A	C
8	chr8:143452641:C:T	0	143452641	T	C
8	chr8:143453115:G:A	0	143453115	A	G
8	chr8:143453328:G:A	0	143453328	A	G
8	chr8:143453392:A:G	0	143453392	G	A
8	chr8:143453615:T:A	0	143453615	A	T
8	chr8:143455717:G:A	0	143455717	A	G
8	chr8:143457986:G:A	0	143457986	A	G
8	chr8:143459767:GT:G	0	143459767	G	GT
8	chr8:143459926:C:T	0	143459926	T	C
8	chr8:143460990:G:A	0	143460990	A	G
8	chr8:143461095:T:C	0	143461095	C	T
8	chr8:143461806:G:A	0	143461806	A	G
8	chr8:143462025:C:T	0	143462025	T	C
8	chr8:143462883:G:A	0	143462883	A	G
8	chr8:143464414:C:T	0	143464414	T	C
8	chr8:143464934:G:A	0	143464934	A	G
8	chr8:143464972:GC:G	0	143464972	G	GC
8	chr8:143466636:A:G	0	143466636	G	A
8	chr8:143467990:G:A	0	143467990	A	G
8	chr8:143469863:C:T	0	143469863	T	C
8	chr8:143469906:A:T	0	143469906	T	A
8	chr8:143470548:G:A	0	143470548	A	G
8	chr8:143471295:C:T	0	143471295	T	C
8	chr8:143471308:T:C	0	143471308	C	T
8	chr8:143471973:G:A	0	143471973	A	G
8	chr8:143473146:G:A	0	143473146	A	G
8	chr8:143473866:C:T	0	143473866	T	C
8	chr8:143474771:A:G	0	143474771	G	A
8	chr8:143475094:A:G	0	143475094	G	A
8	chr8:143476995:A:G	0	143476995	G	A
8	chr8:143477836:C:T	0	143477836	T	C
8	chr8:143479013:G:A	0	143479013	A	G
8	chr8:143479940:G:C	0	143479940	C	G
8	chr8:143480433:C:T	0	143480433	T	C
8	chr8:143481294:T:C	0	143481294	C	T
8	chr8:143481358:C:T	0	143481358	T	C
8	chr8:143481452:A:G	0	143481452	G	A
8	chr8:143481588:G:A	0	143481588	A	G
8	chr8:143481633:G:A	0	143481633	A	G
8	chr8:143482575:A:T	0	143482575	T	A
8	chr8:143483510:A:G	0	143483510	G	A
8	chr8:143483735:A:G	0	143483735	G	A
8	chr8:143484799:C:T	0	143484799	T	C
8	chr8:143486282:C:A	0	143486282	A	C
8	chr8:143486415:G:A	0	143486415	A	G
8	chr8:143488567:T:C	0	143488567	C	T
8	chr8:143489017:T:C	0	143489017	C	T
8	chr8:143489261:T:C	0	143489261	C	T
8	chr8:143489671:C:G	0	143489671	G	C
8	chr8:143490885:T:C	0	143490885	C	T
8	chr8:143490907:AAAAT:A	0	143490907	A	AAAAT
8	chr8:143490953:G:A	0	143490953	A	G
8	chr8:143491285:T:C	0	143491285	C	T
8	chr8:143491505:A:G	0	143491505	G	A
8	chr8:143491762:G:A	0	143491762	A	G
8	chr8:143491961:T:C	0	143491961	C	T
8	chr8:143494679:A:G	0	143494679	G	A
8	chr8:143496130:G:A	0	143496130	A	G
8	chr8:143497045:G:C	0	143497045	C	G
8	chr8:143497574:C:G	0	143497574	G	C
8	chr8:143499202:A:G	0	143499202	G	A
8	chr8:143499212:G:A	0	143499212	A	G
8	chr8:143499778:A:G	0	143499778	G	A
8	chr8:143501018:T:C	0	143501018	C	T
8	chr8:143502610:A:G	0	143502610	G	A
8	chr8:143503242:T:C	0	143503242	C	T
8	chr8:143503337:G:C	0	143503337	C	G
8	chr8:143503341:T:C	0	143503341	C	T
8	chr8:143504499:T:C	0	143504499	C	T
8	chr8:143507042:A:G	0	143507042	G	A
8	chr8:143507942:C:T	0	143507942	T	C
8	chr8:143509448:C:T	0	143509448	T	C
8	chr8:143510089:T:C	0	143510089	C	T
8	chr8:143510421:C:T	0	143510421	T	C
8	chr8:143514733:T:G	0	143514733	G	T
8	chr8:143515302:C:T	0	143515302	T	C
8	chr8:143516839:C:T	0	143516839	T	C
8	chr8:143516956:G:A	0	143516956	A	G
8	chr8:143517008:G:A	0	143517008	A	G
8	chr8:143518373:G:A	0	143518373	A	G
8	chr8:143518598:C:T	0	143518598	T	C
8	chr8:143518732:G:A	0	143518732	A	G
8	chr8:143519118:A:AG	0	143519118	AG	A
8	chr8:143519129:A:G	0	143519129	G	A
8	chr8:143523428:G:T	0	143523428	T	G
8	chr8:143524002:C:G	0	143524002	G	C
8	chr8:143524397:G:C	0	143524397	C	G
8	chr8:143524975:C:G	0	143524975	G	C
8	chr8:143525848:C:T	0	143525848	T	C
8	chr8:143525996:G:A	0	143525996	A	G
8	chr8:143526248:G:T	0	143526248	T	G
8	chr8:143526464:A:G	0	143526464	G	A
8	chr8:143527022:G:T	0	143527022	T	G
8	chr8:143527057:G:A	0	143527057	A	G
8	chr8:143527387:A:G	0	143527387	G	A
8	chr8:143527782:T:C	0	143527782	C	T
8	chr8:143527863:T:C	0	143527863	C	T
8	chr8:143530914:A:G	0	143530914	G	A
8	chr8:143531510:C:T	0	143531510	T	C
8	chr8:143531747:G:A	0	143531747	A	G
8	chr8:143532345:C:T	0	143532345	T	C
8	chr8:143532420:A:G	0	143532420	G	A
8	chr8:143533031:T:C	0	143533031	C	T
8	chr8:143533234:T:C	0	143533234	C	T
8	chr8:143534714:T:C	0	143534714	C	T
8	chr8:143534732:A:G	0	143534732	G	A
8	chr8:143534989:A:G	0	143534989	G	A
8	chr8:143535521:A:G	0	143535521	G	A
8	chr8:143537815:T:C	0	143537815	C	T
8	chr8:143538013:T:C	0	143538013	C	T
8	chr8:143538172:T:C	0	143538172	C	T
8	chr8:143538685:C:A	0	143538685	A	C
8	chr8:143538701:A:G	0	143538701	G	A
8	chr8:143538865:G:A	0	143538865	A	G
8	chr8:143538921:A:T	0	143538921	T	A
8	chr8:143539669:T:C	0	143539669	C	T
8	chr8:143539761:T:C	0	143539761	C	T
8	chr8:143540301:ACGGCTCACTGCAGC:A	0	143540301	A	ACGGCTCACTGCAGC
8	chr8:143541404:T:C	0	143541404	C	T
8	chr8:143541565:G:C	0	143541565	C	G
8	chr8:143541682:G:C	0	143541682	C	G
8	chr8:143541748:A:G	0	143541748	G	A
8	chr8:143541958:A:G	0	143541958	G	A
8	chr8:143542268:C:T	0	143542268	T	C
8	chr8:143542322:A:G	0	143542322	G	A
8	chr8:143542473:C:T	0	143542473	T	C
8	chr8:143542647:A:G	0	143542647	G	A
8	chr8:143542747:G:A	0	143542747	A	G
8	chr8:143543263:C:T	0	143543263	T	C
8	chr8:143543269:G:A	0	143543269	A	G
8	chr8:143543623:C:T	0	143543623	T	C
8	chr8:143543697:A:G	0	143543697	G	A
8	chr8:143544021:G:A	0	143544021	A	G
8	chr8:143544150:C:T	0	143544150	T	C
8	chr8:143544202:A:G	0	143544202	G	A
8	chr8:143544363:A:G	0	143544363	G	A
8	chr8:143544538:A:G	0	143544538	G	A
8	chr8:143544721:T:C	0	143544721	C	T
8	chr8:143544864:A:G	0	143544864	G	A
8	chr8:143545909:G:A	0	143545909	A	G
8	chr8:143546038:A:G	0	143546038	G	A
8	chr8:143546344:A:G	0	143546344	G	A
8	chr8:143547024:T:C	0	143547024	C	T
8	chr8:143547176:G:A	0	143547176	A	G
8	chr8:143547232:T:A	0	143547232	A	T
8	chr8:143547693:A:C	0	143547693	C	A
8	chr8:143547719:G:A	0	143547719	A	G
8	chr8:143547728:T:C	0	143547728	C	T
8	chr8:143547767:A:G	0	143547767	G	A
8	chr8:143547871:T:C	0	143547871	C	T
8	chr8:143547910:T:G	0	143547910	G	T
8	chr8:143547913:A:G	0	143547913	G	A
8	chr8:143548004:A:C	0	143548004	C	A
8	chr8:143548677:G:A	0	143548677	A	G
8	chr8:143548861:A:G	0	143548861	G	A
8	chr8:143548923:G:A	0	143548923	A	G
8	chr8:143549168:T:C	0	143549168	C	T
8	chr8:143549304:A:G	0	143549304	G	A
8	chr8:143549783:C:T	0	143549783	T	C
8	chr8:143549816:A:G	0	143549816	G	A
8	chr8:143549818:G:A	0	143549818	A	G
8	chr8:143549836:G:A	0	143549836	A	G
8	chr8:143551386:T:C	0	143551386	C	T
8	chr8:143551558:A:G	0	143551558	G	A
8	chr8:143551787:T:C	0	143551787	C	T
8	chr8:143554102:G:A	0	143554102	A	G
8	chr8:143556564:A:G	0	143556564	G	A
8	chr8:143557782:C:T	0	143557782	T	C
8	chr8:143558336:G:C	0	143558336	C	G
8	chr8:143559143:G:A	0	143559143	A	G
8	chr8:143559200:A:G	0	143559200	G	A
8	chr8:143560426:T:C	0	143560426	C	T
8	chr8:143560684:G:A	0	143560684	A	G
8	chr8:143560762:G:A	0	143560762	A	G
8	chr8:143560999:C:T	0	143560999	T	C
8	chr8:143561151:A:G	0	143561151	G	A
8	chr8:143561915:G:A	0	143561915	A	G
8	chr8:143562235:G:A	0	143562235	A	G
8	chr8:143562617:T:A	0	143562617	A	T
8	chr8:143563290:A:G	0	143563290	G	A
8	chr8:143563789:A:G	0	143563789	G	A
8	chr8:143564031:G:A	0	143564031	A	G
8	chr8:143564517:G:A	0	143564517	A	G
8	chr8:143564788:G:A	0	143564788	A	G
8	chr8:143564835:G:A	0	143564835	A	G
8	chr8:143564997:C:T	0	143564997	T	C
8	chr8:143565524:T:G	0	143565524	G	T
8	chr8:143565758:T:C	0	143565758	C	T
8	chr8:143565821:T:G	0	143565821	G	T
8	chr8:143565901:G:C	0	143565901	C	G
8	chr8:143566014:G:A	0	143566014	A	G
8	chr8:143566023:A:G	0	143566023	G	A
8	chr8:143566111:T:C	0	143566111	C	T
8	chr8:143566339:C:T	0	143566339	T	C
8	chr8:143566472:A:G	0	143566472	G	A
8	chr8:143566986:G:A	0	143566986	A	G
8	chr8:143567520:C:T	0	143567520	T	C
8	chr8:143568333:G:A	0	143568333	A	G
8	chr8:143568377:G:A	0	143568377	A	G
8	chr8:143568892:A:G	0	143568892	G	A
8	chr8:143570111:T:A	0	143570111	A	T
8	chr8:143571227:G:A	0	143571227	A	G
8	chr8:143571357:GC:G	0	143571357	G	GC
8	chr8:143572079:G:A	0	143572079	A	G
8	chr8:143572085:A:G	0	143572085	G	A
8	chr8:143572424:G:T	0	143572424	T	G
8	chr8:143573145:A:C	0	143573145	C	A
8	chr8:143573733:CCCTGGGGGTG:C	0	143573733	C	CCCTGGGGGTG
8	chr8:143574017:C:T	0	143574017	T	C
8	chr8:143574174:T:C	0	143574174	C	T
8	chr8:143574584:T:C	0	143574584	C	T
8	chr8:143574594:C:T	0	143574594	T	C
8	chr8:143574595:G:A	0	143574595	A	G
8	chr8:143575430:G:A	0	143575430	A	G
8	chr8:143575631:G:A	0	143575631	A	G
8	chr8:143576200:C:T	0	143576200	T	C
8	chr8:143577438:A:G	0	143577438	G	A
8	chr8:143577876:G:A	0	143577876	A	G
8	chr8:143578019:A:G	0	143578019	G	A
8	chr8:143578375:A:G	0	143578375	G	A
8	chr8:143578405:C:G	0	143578405	G	C
8	chr8:143580183:G:A	0	143580183	A	G
8	chr8:143580905:G:A	0	143580905	A	G
8	chr8:143581491:G:A	0	143581491	A	G
8	chr8:143582063:A:C	0	143582063	C	A
8	chr8:143582129:G:A	0	143582129	A	G
8	chr8:143582149:C:G	0	143582149	G	C
8	chr8:143582165:G:A	0	143582165	A	G
8	chr8:143582424:C:T	0	143582424	T	C
8	chr8:143582454:C:T	0	143582454	T	C
8	chr8:143582486:C:T	0	143582486	T	C
8	chr8:143582517:G:A	0	143582517	A	G
8	chr8:143582805:G:C	0	143582805	C	G
8	chr8:143583399:T:C	0	143583399	C	T
8	chr8:143583510:C:A	0	143583510	A	C
8	chr8:143583592:G:A	0	143583592	A	G
8	chr8:143583952:G:A	0	143583952	A	G
8	chr8:143584527:A:G	0	143584527	G	A
8	chr8:143584790:C:T	0	143584790	T	C
8	chr8:143585262:G:A	0	143585262	A	G
8	chr8:143585585:C:T	0	143585585	T	C
8	chr8:143586420:T:C	0	143586420	C	T
8	chr8:143586549:A:G	0	143586549	G	A
8	chr8:143586994:G:A	0	143586994	A	G
8	chr8:143587342:T:G	0	143587342	G	T
8	chr8:143587403:C:T	0	143587403	T	C
8	chr8:143587466:A:C	0	143587466	C	A
8	chr8:143588470:C:T	0	143588470	T	C
8	chr8:143588780:C:T	0	143588780	T	C
8	chr8:143589752:G:A	0	143589752	A	G
8	chr8:143589786:G:A	0	143589786	A	G
8	chr8:143590371:T:C	0	143590371	C	T
8	chr8:143590768:G:A	0	143590768	A	G
8	chr8:143590872:A:C	0	143590872	C	A
8	chr8:143590895:G:A	0	143590895	A	G
8	chr8:143590927:G:A	0	143590927	A	G
8	chr8:143591363:G:A	0	143591363	A	G
8	chr8:143591786:C:A	0	143591786	A	C
8	chr8:143592346:G:T	0	143592346	T	G
8	chr8:143592388:T:C	0	143592388	C	T
8	chr8:143592602:G:A	0	143592602	A	G
8	chr8:143592878:G:A	0	143592878	A	G
8	chr8:143593249:T:TA	0	143593249	TA	T
8	chr8:143594064:G:C	0	143594064	C	G
8	chr8:143594233:A:G	0	143594233	G	A
8	chr8:143594566:C:T	0	143594566	T	C
8	chr8:143594692:C:T	0	143594692	T	C
8	chr8:143594933:T:C	0	143594933	C	T
8	chr8:143595052:T:C	0	143595052	C	T
8	chr8:143596176:C:T	0	143596176	T	C
8	chr8:143596704:C:T	0	143596704	T	C
8	chr8:143597129:G:A	0	143597129	A	G
8	chr8:143598687:G:A	0	143598687	A	G
8	chr8:143599544:G:A	0	143599544	A	G
8	chr8:143599607:G:T	0	143599607	T	G
8	chr8:143600578:C:T	0	143600578	T	C
8	chr8:143601764:C:T	0	143601764	T	C
8	chr8:143601805:A:G	0	143601805	G	A
8	chr8:143602045:A:G	0	143602045	G	A
8	chr8:143602217:ATCT:A	0	143602217	A	ATCT
8	chr8:143602304:T:C	0	143602304	C	T
8	chr8:143602344:C:T	0	143602344	T	C
8	chr8:143602532:C:T	0	143602532	T	C
8	chr8:143602777:G:A	0	143602777	A	G
8	chr8:143603102:G:A	0	143603102	A	G
8	chr8:143603515:C:T	0	143603515	T	C
8	chr8:143604828:T:C	0	143604828	C	T
8	chr8:143604922:T:C	0	143604922	C	T
8	chr8:143605551:C:T	0	143605551	T	C
8	chr8:143606976:C:T	0	143606976	T	C
8	chr8:143607119:C:T	0	143607119	T	C
8	chr8:143607418:G:A	0	143607418	A	G
8	chr8:143607601:C:A	0	143607601	A	C
8	chr8:143607744:C:T	0	143607744	T	C
8	chr8:143607844:T:C	0	143607844	C	T
8	chr8:143608478:G:C	0	143608478	C	G
8	chr8:143608716:A:C	0	143608716	C	A
8	chr8:143609342:G:C	0	143609342	C	G
8	chr8:143610015:A:G	0	143610015	G	A
8	chr8:143610801:C:T	0	143610801	T	C
8	chr8:143611091:G:A	0	143611091	A	G
8	chr8:143611114:G:A	0	143611114	A	G
8	chr8:143611266:C:T	0	143611266	T	C
8	chr8:143611351:T:C	0	143611351	C	T
8	chr8:143611438:CCAGA:C	0	143611438	C	CCAGA
8	chr8:143611669:C:T	0	143611669	T	C
8	chr8:143611680:C:T	0	143611680	T	C
8	chr8:143611897:C:T	0	143611897	T	C
8	chr8:143613396:C:T	0	143613396	T	C
8	chr8:143614033:T:C	0	143614033	C	T
8	chr8:143614871:A:G	0	143614871	G	A
8	chr8:143615483:A:G	0	143615483	G	A
8	chr8:143615851:G:C	0	143615851	C	G
8	chr8:143617254:G:C	0	143617254	C	G
8	chr8:143617431:G:A	0	143617431	A	G
8	chr8:143617735:C:G	0	143617735	G	C
8	chr8:143617787:C:G	0	143617787	G	C
8	chr8:143633179:G:A	0	143633179	A	G
8	chr8:143634012:G:A	0	143634012	A	G
8	chr8:143634034:A:G	0	143634034	G	A
8	chr8:143634985:C:T	0	143634985	T	C
8	chr8:143634996:A:C	0	143634996	C	A
8	chr8:143635081:C:T	0	143635081	T	C
8	chr8:143635748:A:G	0	143635748	G	A
8	chr8:143636398:G:C	0	143636398	C	G
8	chr8:143637410:T:A	0	143637410	A	T
8	chr8:143637775:C:G	0	143637775	G	C
8	chr8:143638703:C:T	0	143638703	T	C
8	chr8:143638761:T:A	0	143638761	A	T
8	chr8:143639088:T:C	0	143639088	C	T
8	chr8:143639570:G:A	0	143639570	A	G
8	chr8:143640022:A:G	0	143640022	G	A
8	chr8:143640585:C:T	0	143640585	T	C
8	chr8:143641368:A:G	0	143641368	G	A
8	chr8:143641825:A:G	0	143641825	G	A
8	chr8:143642172:C:T	0	143642172	T	C
8	chr8:143642280:C:G	0	143642280	G	C
8	chr8:143642361:T:C	0	143642361	C	T
8	chr8:143642834:C:T	0	143642834	T	C
8	chr8:143642893:C:T	0	143642893	T	C
8	chr8:143643149:G:A	0	143643149	A	G
8	chr8:143643267:A:G	0	143643267	G	A
8	chr8:143643377:C:T	0	143643377	T	C
8	chr8:143643588:T:G	0	143643588	G	T
8	chr8:143644511:T:C	0	143644511	C	T
8	chr8:143644658:G:A	0	143644658	A	G
8	chr8:143644758:A:C	0	143644758	C	A
8	chr8:143644992:A:G	0	143644992	G	A
8	chr8:143645848:A:G	0	143645848	G	A
8	chr8:143645951:T:C	0	143645951	C	T
8	chr8:143645956:G:C	0	143645956	C	G
8	chr8:143646271:G:A	0	143646271	A	G
8	chr8:143647878:G:A	0	143647878	A	G
8	chr8:143649059:C:T	0	143649059	T	C
8	chr8:143649293:AAAAC:A	0	143649293	A	AAAAC
8	chr8:143649338:C:T	0	143649338	T	C
8	chr8:143649856:G:A	0	143649856	A	G
8	chr8:143651635:C:T	0	143651635	T	C
8	chr8:143653177:C:T	0	143653177	T	C
8	chr8:143653454:G:A	0	143653454	A	G
8	chr8:143654062:G:C	0	143654062	C	G
8	chr8:143655245:T:C	0	143655245	C	T
8	chr8:143657128:G:A	0	143657128	A	G
8	chr8:143657727:A:G	0	143657727	G	A
8	chr8:143658016:T:G	0	143658016	G	T
8	chr8:143658559:C:T	0	143658559	T	C
8	chr8:143658894:C:T	0	143658894	T	C
8	chr8:143659008:T:C	0	143659008	C	T
8	chr8:143660954:G:A	0	143660954	A	G
8	chr8:143663110:A:G	0	143663110	G	A
8	chr8:143666304:C:T	0	143666304	T	C
8	chr8:143669418:A:G	0	143669418	G	A
8	chr8:143669728:C:G	0	143669728	G	C
8	chr8:143669921:T:C	0	143669921	C	T
8	chr8:143670178:A:C	0	143670178	C	A
8	chr8:143670238:G:C	0	143670238	C	G
8	chr8:143670239:G:T	0	143670239	T	G
8	chr8:143671085:T:C	0	143671085	C	T
8	chr8:143671297:C:T	0	143671297	T	C
8	chr8:143671524:G:A	0	143671524	A	G
8	chr8:143671780:G:C	0	143671780	C	G
8	chr8:143672215:A:G	0	143672215	G	A
8	chr8:143672670:A:G	0	143672670	G	A
8	chr8:143674462:T:C	0	143674462	C	T
8	chr8:143674655:G:A	0	143674655	A	G
8	chr8:143675942:T:C	0	143675942	C	T
8	chr8:143677481:T:C	0	143677481	C	T
8	chr8:143677594:T:C	0	143677594	C	T
8	chr8:143677765:G:A	0	143677765	A	G
8	chr8:143677769:A:T	0	143677769	T	A
8	chr8:143677845:C:T	0	143677845	T	C
8	chr8:143678137:C:T	0	143678137	T	C
8	chr8:143678418:G:A	0	143678418	A	G
8	chr8:143678827:G:C	0	143678827	C	G
8	chr8:143679075:C:G	0	143679075	G	C
8	chr8:143679554:A:G	0	143679554	G	A
8	chr8:143680320:G:A	0	143680320	A	G
8	chr8:143680419:A:G	0	143680419	G	A
8	chr8:143681067:C:T	0	143681067	T	C
8	chr8:143681413:G:A	0	143681413	A	G
8	chr8:143681603:C:T	0	143681603	T	C
8	chr8:143681800:A:C	0	143681800	C	A
8	chr8:143681949:G:A	0	143681949	A	G
8	chr8:143682785:G:A	0	143682785	A	G
8	chr8:143682954:A:G	0	143682954	G	A
8	chr8:143683342:G:C	0	143683342	C	G
8	chr8:143683383:T:C	0	143683383	C	T
8	chr8:143683392:T:G	0	143683392	G	T
8	chr8:143683400:C:A	0	143683400	A	C
8	chr8:143683430:C:G	0	143683430	G	C
8	chr8:143684491:G:T	0	143684491	T	G
8	chr8:143685001:G:A	0	143685001	A	G
8	chr8:143685262:C:T	0	143685262	T	C
8	chr8:143686087:T:G	0	143686087	G	T
8	chr8:143686147:A:G	0	143686147	G	A
8	chr8:143686362:G:A	0	143686362	A	G
8	chr8:143686786:G:A	0	143686786	A	G
8	chr8:143686941:G:A	0	143686941	A	G
8	chr8:143690924:C:T	0	143690924	T	C
8	chr8:143690977:C:T	0	143690977	T	C
8	chr8:143692961:G:A	0	143692961	A	G
8	chr8:143693480:A:G	0	143693480	G	A
8	chr8:143693547:G:A	0	143693547	A	G
8	chr8:143694737:G:A	0	143694737	A	G
8	chr8:143695119:C:G	0	143695119	G	C
8	chr8:143695297:C:G	0	143695297	G	C
8	chr8:143696516:A:G	0	143696516	G	A
8	chr8:143697078:C:T	0	143697078	T	C
8	chr8:143697085:C:T	0	143697085	T	C
8	chr8:143699350:A:G	0	143699350	G	A
8	chr8:143701730:AC:A	0	143701730	A	AC
8	chr8:143702486:G:A	0	143702486	A	G
8	chr8:143703991:C:T	0	143703991	T	C
8	chr8:143704680:A:G	0	143704680	G	A
8	chr8:143705548:G:A	0	143705548	A	G
8	chr8:143706095:C:T	0	143706095	T	C
8	chr8:143708827:A:G	0	143708827	G	A
8	chr8:143709325:C:T	0	143709325	T	C
8	chr8:143710151:G:A	0	143710151	A	G
8	chr8:143711902:G:T	0	143711902	T	G
8	chr8:143714186:G:A	0	143714186	A	G
8	chr8:143714434:C:T	0	143714434	T	C
8	chr8:143716422:C:T	0	143716422	T	C
8	chr8:143717834:G:A	0	143717834	A	G
8	chr8:143717967:TC:T	0	143717967	T	TC
8	chr8:143719073:C:T	0	143719073	T	C
8	chr8:143719133:G:A	0	143719133	A	G
8	chr8:143719511:G:A	0	143719511	A	G
8	chr8:143724456:C:CA	0	143724456	CA	C
8	chr8:143724608:G:C	0	143724608	C	G
8	chr8:143724763:C:T	0	143724763	T	C
8	chr8:143725574:G:A	0	143725574	A	G
8	chr8:143726577:G:A	0	143726577	A	G
8	chr8:143727551:G:A	0	143727551	A	G
8	chr8:143727634:G:A	0	143727634	A	G
8	chr8:143728152:G:A	0	143728152	A	G
8	chr8:143729715:G:C	0	143729715	C	G
8	chr8:143731435:T:C	0	143731435	C	T
8	chr8:143731608:T:C	0	143731608	C	T
8	chr8:143732072:G:A	0	143732072	A	G
8	chr8:143732353:A:G	0	143732353	G	A
8	chr8:143733309:G:A	0	143733309	A	G
8	chr8:143733348:G:A	0	143733348	A	G
8	chr8:143733633:G:T	0	143733633	T	G
8	chr8:143734589:C:T	0	143734589	T	C
8	chr8:143734623:G:A	0	143734623	A	G
8	chr8:143735199:C:T	0	143735199	T	C
8	chr8:143736177:T:C	0	143736177	C	T
8	chr8:143737175:C:G	0	143737175	G	C
8	chr8:143737450:G:C	0	143737450	C	G
8	chr8:143739268:C:T	0	143739268	T	C
8	chr8:143740421:C:T	0	143740421	T	C
8	chr8:143740833:G:A	0	143740833	A	G
8	chr8:143741139:C:T	0	143741139	T	C
8	chr8:143741741:C:T	0	143741741	T	C
8	chr8:143741778:A:T	0	143741778	T	A
8	chr8:143743102:A:G	0	143743102	G	A
8	chr8:143743120:T:C	0	143743120	C	T
8	chr8:143744352:A:G	0	143744352	G	A
8	chr8:143744411:T:G	0	143744411	G	T
8	chr8:143744501:A:G	0	143744501	G	A
8	chr8:143745035:C:CTT	0	143745035	CTT	C
8	chr8:143745107:C:T	0	143745107	T	C
8	chr8:143745309:A:G	0	143745309	G	A
8	chr8:143747237:T:G	0	143747237	G	T
8	chr8:143749219:TATATAA:T	0	143749219	T	TATATAA
8	chr8:143750522:A:G	0	143750522	G	A
8	chr8:143750574:G:A	0	143750574	A	G
8	chr8:143750717:G:A	0	143750717	A	G
8	chr8:143752090:C:T	0	143752090	T	C
8	chr8:143752810:A:G	0	143752810	G	A
8	chr8:143754051:TCC:T	0	143754051	T	TCC
8	chr8:143754309:G:A	0	143754309	A	G
8	chr8:143754438:C:T	0	143754438	T	C
8	chr8:143754636:T:A	0	143754636	A	T
8	chr8:143755160:G:C	0	143755160	C	G
8	chr8:143757127:A:T	0	143757127	T	A
8	chr8:143758697:T:C	0	143758697	C	T
8	chr8:143759269:G:T	0	143759269	T	G
8	chr8:143759270:C:T	0	143759270	T	C
8	chr8:143759281:C:T	0	143759281	T	C
8	chr8:143760637:G:A	0	143760637	A	G
8	chr8:143761034:C:A	0	143761034	A	C
8	chr8:143762785:A:G	0	143762785	G	A
8	chr8:143764661:A:G	0	143764661	G	A
8	chr8:143764769:A:G	0	143764769	G	A
8	chr8:143766477:C:T	0	143766477	T	C
8	chr8:143766562:C:T	0	143766562	T	C
8	chr8:143766657:C:T	0	143766657	T	C
8	chr8:143769445:T:C	0	143769445	C	T
8	chr8:143769482:G:A	0	143769482	A	G
8	chr8:143770395:G:T	0	143770395	T	G
8	chr8:143770638:G:A	0	143770638	A	G
8	chr8:143770709:G:A	0	143770709	A	G
8	chr8:143771521:A:G	0	143771521	G	A
8	chr8:143771614:A:G	0	143771614	G	A
8	chr8:143771644:G:T	0	143771644	T	G
8	chr8:143772435:G:A	0	143772435	A	G
8	chr8:143773867:G:T	0	143773867	T	G
8	chr8:143774273:G:T	0	143774273	T	G
8	chr8:143775980:G:A	0	143775980	A	G
8	chr8:143776425:A:G	0	143776425	G	A
8	chr8:143778627:G:A	0	143778627	A	G
8	chr8:143778827:C:T	0	143778827	T	C
8	chr8:143778871:C:A	0	143778871	A	C
8	chr8:143779569:CTCAT:C	0	143779569	C	CTCAT
8	chr8:143780395:T:C	0	143780395	C	T
8	chr8:143783925:T:A	0	143783925	A	T
8	chr8:143784005:C:T	0	143784005	T	C
8	chr8:143784748:AACACTTCT:A	0	143784748	A	AACACTTCT
8	chr8:143786196:A:G	0	143786196	G	A
8	chr8:143786812:T:G	0	143786812	G	T
8	chr8:143786827:C:T	0	143786827	T	C
8	chr8:143786838:T:C	0	143786838	C	T
8	chr8:143787177:GGGTC:G	0	143787177	G	GGGTC
8	chr8:143787872:C:T	0	143787872	T	C
8	chr8:143787940:A:G	0	143787940	G	A
8	chr8:143789148:G:A	0	143789148	A	G
8	chr8:143789463:C:T	0	143789463	T	C
8	chr8:143791908:C:T	0	143791908	T	C
8	chr8:143793365:G:A	0	143793365	A	G
8	chr8:143793989:G:A	0	143793989	A	G
8	chr8:143794529:C:G	0	143794529	G	C
8	chr8:143795376:C:T	0	143795376	T	C
8	chr8:143795665:G:A	0	143795665	A	G
8	chr8:143796318:C:T	0	143796318	T	C
8	chr8:143797847:C:T	0	143797847	T	C
8	chr8:143798754:A:C	0	143798754	C	A
8	chr8:143800253:T:C	0	143800253	C	T
8	chr8:143800505:A:G	0	143800505	G	A
8	chr8:143800540:C:T	0	143800540	T	C
8	chr8:143800966:AT:A	0	143800966	A	AT
8	chr8:143801207:G:C	0	143801207	C	G
8	chr8:143801917:G:A	0	143801917	A	G
8	chr8:143802225:C:T	0	143802225	T	C
8	chr8:143802631:A:G	0	143802631	G	A
8	chr8:143803410:A:G	0	143803410	G	A
8	chr8:143804458:C:T	0	143804458	T	C
8	chr8:143804639:C:T	0	143804639	T	C
8	chr8:143805542:G:A	0	143805542	A	G
8	chr8:143805550:G:A	0	143805550	A	G
8	chr8:143805564:G:A	0	143805564	A	G
8	chr8:143806647:G:A	0	143806647	A	G
8	chr8:143807002:A:G	0	143807002	G	A
8	chr8:143809598:C:T	0	143809598	T	C
8	chr8:143810914:G:A	0	143810914	A	G
8	chr8:143813383:G:A	0	143813383	A	G
8	chr8:143813499:G:A	0	143813499	A	G
8	chr8:143815893:G:A	0	143815893	A	G
8	chr8:143819177:G:A	0	143819177	A	G
8	chr8:143819337:C:A	0	143819337	A	C
8	chr8:143819339:C:A	0	143819339	A	C
8	chr8:143820076:C:T	0	143820076	T	C
8	chr8:143820512:T:C	0	143820512	C	T
8	chr8:143821031:G:A	0	143821031	A	G
8	chr8:143823777:C:T	0	143823777	T	C
8	chr8:143823942:C:A	0	143823942	A	C
8	chr8:143825644:G:A	0	143825644	A	G
8	chr8:143826551:C:G	0	143826551	G	C
8	chr8:143827895:A:T	0	143827895	T	A
8	chr8:143830133:T:C	0	143830133	C	T
8	chr8:143832067:T:C	0	143832067	C	T
8	chr8:143835363:G:A	0	143835363	A	G
8	chr8:143835620:A:G	0	143835620	G	A
8	chr8:143835710:G:A	0	143835710	A	G
8	chr8:143835782:G:A	0	143835782	A	G
8	chr8:143836510:T:C	0	143836510	C	T
8	chr8:143842897:TAATA:T	0	143842897	T	TAATA
8	chr8:143842916:C:T	0	143842916	T	C
8	chr8:143844082:G:C	0	143844082	C	G
8	chr8:143844387:A:G	0	143844387	G	A
8	chr8:143845100:T:C	0	143845100	C	T
8	chr8:143845371:A:C	0	143845371	C	A
8	chr8:143846488:C:T	0	143846488	T	C
8	chr8:143848679:G:A	0	143848679	A	G
8	chr8:143848710:A:G	0	143848710	G	A
8	chr8:143849489:G:T	0	143849489	T	G
8	chr8:143851281:C:T	0	143851281	T	C
8	chr8:143852072:C:T	0	143852072	T	C
8	chr8:143852954:C:G	0	143852954	G	C
8	chr8:143855158:T:C	0	143855158	C	T
8	chr8:143857366:T:G	0	143857366	G	T
8	chr8:143858050:A:C	0	143858050	C	A
8	chr8:143867251:C:T	0	143867251	T	C
8	chr8:143869993:C:T	0	143869993	T	C
8	chr8:143870008:T:C	0	143870008	C	T
8	chr8:143870470:G:A	0	143870470	A	G
8	chr8:143871023:T:C	0	143871023	C	T
8	chr8:143872084:C:T	0	143872084	T	C
8	chr8:143872177:G:A	0	143872177	A	G
8	chr8:143873422:A:T	0	143873422	T	A
8	chr8:143874909:C:G	0	143874909	G	C
8	chr8:143876108:A:G	0	143876108	G	A
8	chr8:143876547:T:C	0	143876547	C	T
8	chr8:143877873:C:T	0	143877873	T	C
8	chr8:143878085:C:T	0	143878085	T	C
8	chr8:143878091:A:C	0	143878091	C	A
8	chr8:143878203:ACTCGGAG:A	0	143878203	A	ACTCGGAG
8	chr8:143878518:T:C	0	143878518	C	T
8	chr8:143881603:C:T	0	143881603	T	C
8	chr8:143882232:C:A	0	143882232	A	C
8	chr8:143882296:G:A	0	143882296	A	G
8	chr8:143882848:A:C	0	143882848	C	A
8	chr8:143883269:A:G	0	143883269	G	A
8	chr8:143883690:G:A	0	143883690	A	G
8	chr8:143883783:T:C	0	143883783	C	T
8	chr8:143884379:G:A	0	143884379	A	G
8	chr8:143886319:C:T	0	143886319	T	C
8	chr8:143886938:C:T	0	143886938	T	C
8	chr8:143887531:T:C	0	143887531	C	T
8	chr8:143887590:G:A	0	143887590	A	G
8	chr8:143887605:A:G	0	143887605	G	A
8	chr8:143889098:A:G	0	143889098	G	A
8	chr8:143890287:T:C	0	143890287	C	T
8	chr8:143890746:G:A	0	143890746	A	G
8	chr8:143890861:C:T	0	143890861	T	C
8	chr8:143890936:G:A	0	143890936	A	G
8	chr8:143891697:CCAAT:C	0	143891697	C	CCAAT
8	chr8:143891803:T:C	0	143891803	C	T
8	chr8:143892790:C:T	0	143892790	T	C
8	chr8:143892951:T:C	0	143892951	C	T
8	chr8:143893497:C:G	0	143893497	G	C
8	chr8:143893825:T:C	0	143893825	C	T
8	chr8:143893954:G:A	0	143893954	A	G
8	chr8:143894462:T:C	0	143894462	C	T
8	chr8:143895431:CCTTAA:C	0	143895431	C	CCTTAA
8	chr8:143895467:G:A	0	143895467	A	G
8	chr8:143896563:T:G	0	143896563	G	T
8	chr8:143896912:G:C	0	143896912	C	G
8	chr8:143897172:G:A	0	143897172	A	G
8	chr8:143897370:C:A	0	143897370	A	C
8	chr8:143898286:T:C	0	143898286	C	T
8	chr8:143898305:G:A	0	143898305	A	G
8	chr8:143899015:A:T	0	143899015	T	A
8	chr8:143899081:T:C	0	143899081	C	T
8	chr8:143899734:T:C	0	143899734	C	T
8	chr8:143899974:A:G	0	143899974	G	A
8	chr8:143900493:A:C	0	143900493	C	A
8	chr8:143900795:G:A	0	143900795	A	G
8	chr8:143902204:T:C	0	143902204	C	T
8	chr8:143902404:A:G	0	143902404	G	A
8	chr8:143902982:T:C	0	143902982	C	T
8	chr8:143903111:T:C	0	143903111	C	T
8	chr8:143904056:A:G	0	143904056	G	A
8	chr8:143904724:G:A	0	143904724	A	G
8	chr8:143905001:A:G	0	143905001	G	A
8	chr8:143905064:T:A	0	143905064	A	T
8	chr8:143905117:A:G	0	143905117	G	A
8	chr8:143906046:C:T	0	143906046	T	C
8	chr8:143910115:T:C	0	143910115	C	T
8	chr8:143910788:A:G	0	143910788	G	A
8	chr8:143911032:A:G	0	143911032	G	A
8	chr8:143911528:C:T	0	143911528	T	C
8	chr8:143911610:C:T	0	143911610	T	C
8	chr8:143911940:A:G	0	143911940	G	A
8	chr8:143912432:ACGGCACGATACCAGACACGGCAGGATGATGCCAGACCCAGCACGATGCCAGGCACGGCACGATACCAGACCCAGCACGATACCAGGCC:A	0	143912432	A	ACGGCACGATACCAGACACGGCAGGATGATGCCAGACCCAGCACGATGCCAGGCACGGCACGATACCAGACCCAGCACGATACCAGGCC
8	chr8:143912510:G:A	0	143912510	A	G
8	chr8:143912625:C:T	0	143912625	T	C
8	chr8:143913053:C:T	0	143913053	T	C
8	chr8:143913507:G:A	0	143913507	A	G
8	chr8:143913713:C:T	0	143913713	T	C
8	chr8:143913766:A:T	0	143913766	T	A
8	chr8:143915294:A:G	0	143915294	G	A
8	chr8:143917008:T:C	0	143917008	C	T
8	chr8:143917935:T:C	0	143917935	C	T
8	chr8:143918193:T:C	0	143918193	C	T
8	chr8:143918694:A:G	0	143918694	G	A
8	chr8:143918901:G:A	0	143918901	A	G
8	chr8:143919156:C:T	0	143919156	T	C
8	chr8:143920044:A:T	0	143920044	T	A
8	chr8:143921001:G:C	0	143921001	C	G
8	chr8:143921326:C:T	0	143921326	T	C
8	chr8:143921796:G:A	0	143921796	A	G
8	chr8:143921861:A:G	0	143921861	G	A
8	chr8:143922240:T:G	0	143922240	G	T
8	chr8:143922430:G:A	0	143922430	A	G
8	chr8:143923488:C:T	0	143923488	T	C
8	chr8:143923759:G:A	0	143923759	A	G
8	chr8:143924001:C:T	0	143924001	T	C
8	chr8:143924022:A:G	0	143924022	G	A
8	chr8:143924346:C:T	0	143924346	T	C
8	chr8:143925249:C:T	0	143925249	T	C
8	chr8:143925453:C:T	0	143925453	T	C
8	chr8:143926153:C:T	0	143926153	T	C
8	chr8:143926434:T:C	0	143926434	C	T
8	chr8:143926572:G:A	0	143926572	A	G
8	chr8:143926641:G:A	0	143926641	A	G
8	chr8:143926863:T:C	0	143926863	C	T
8	chr8:143927143:T:C	0	143927143	C	T
8	chr8:143927204:T:C	0	143927204	C	T
8	chr8:143927341:T:C	0	143927341	C	T
8	chr8:143927420:C:T	0	143927420	T	C
8	chr8:143927449:G:A	0	143927449	A	G
8	chr8:143927616:A:G	0	143927616	G	A
8	chr8:143927875:C:T	0	143927875	T	C
8	chr8:143928005:C:T	0	143928005	T	C
8	chr8:143928115:A:G	0	143928115	G	A
8	chr8:143928368:G:A	0	143928368	A	G
8	chr8:143928779:G:A	0	143928779	A	G
8	chr8:143929609:G:A	0	143929609	A	G
8	chr8:143930378:G:A	0	143930378	A	G
8	chr8:143931061:G:A	0	143931061	A	G
8	chr8:143932622:T:C	0	143932622	C	T
8	chr8:143933019:G:A	0	143933019	A	G
8	chr8:143933366:C:T	0	143933366	T	C
8	chr8:143933779:G:A	0	143933779	A	G
8	chr8:143933821:A:G	0	143933821	G	A
8	chr8:143934275:A:T	0	143934275	T	A
8	chr8:143934392:A:G	0	143934392	G	A
8	chr8:143934538:C:T	0	143934538	T	C
8	chr8:143935442:A:G	0	143935442	G	A
8	chr8:143936137:A:G	0	143936137	G	A
8	chr8:143936346:T:C	0	143936346	C	T
8	chr8:143938038:G:A	0	143938038	A	G
8	chr8:143938298:A:G	0	143938298	G	A
8	chr8:143939781:C:T	0	143939781	T	C
8	chr8:143940256:C:G	0	143940256	G	C
8	chr8:143940564:C:T	0	143940564	T	C
8	chr8:143945857:G:A	0	143945857	A	G
8	chr8:143946468:G:A	0	143946468	A	G
8	chr8:143949571:A:G	0	143949571	G	A
8	chr8:143949955:T:G	0	143949955	G	T
8	chr8:143951130:C:T	0	143951130	T	C
8	chr8:143952282:T:C	0	143952282	C	T
8	chr8:143952414:G:A	0	143952414	A	G
8	chr8:143953899:G:A	0	143953899	A	G
8	chr8:143954419:T:C	0	143954419	C	T
8	chr8:143956275:G:A	0	143956275	A	G
8	chr8:143956732:TC:T	0	143956732	T	TC
8	chr8:143957630:T:C	0	143957630	C	T
8	chr8:143958164:C:CTG	0	143958164	CTG	C
8	chr8:143959566:G:A	0	143959566	A	G
8	chr8:143959591:G:A	0	143959591	A	G
8	chr8:143959608:C:T	0	143959608	T	C
8	chr8:143960684:G:A	0	143960684	A	G
8	chr8:143961174:A:G	0	143961174	G	A
8	chr8:143962447:T:C	0	143962447	C	T
8	chr8:143963405:T:A	0	143963405	A	T
8	chr8:143965232:T:C	0	143965232	C	T
8	chr8:143965940:T:C	0	143965940	C	T
8	chr8:143966399:C:G	0	143966399	G	C
8	chr8:143967775:T:C	0	143967775	C	T
8	chr8:143968168:T:C	0	143968168	C	T
8	chr8:143969375:A:G	0	143969375	G	A
8	chr8:143969936:C:T	0	143969936	T	C
8	chr8:143970581:A:G	0	143970581	G	A
8	chr8:143972494:C:T	0	143972494	T	C
8	chr8:143973019:A:G	0	143973019	G	A
8	chr8:143976168:A:C	0	143976168	C	A
8	chr8:143976177:G:A	0	143976177	A	G
8	chr8:143976946:G:T	0	143976946	T	G
8	chr8:143977310:G:A	0	143977310	A	G
8	chr8:143980087:C:T	0	143980087	T	C
8	chr8:143980866:C:A	0	143980866	A	C
8	chr8:143982085:G:A	0	143982085	A	G
8	chr8:143983684:C:T	0	143983684	T	C
8	chr8:143983700:A:G	0	143983700	G	A
8	chr8:143983869:A:G	0	143983869	G	A
8	chr8:143984184:G:T	0	143984184	T	G
8	chr8:143984371:T:C	0	143984371	C	T
8	chr8:143984818:A:G	0	143984818	G	A
8	chr8:143985257:T:C	0	143985257	C	T
8	chr8:143985944:G:A	0	143985944	A	G
8	chr8:143987456:C:T	0	143987456	T	C
8	chr8:143987661:G:A	0	143987661	A	G
8	chr8:143988060:A:G	0	143988060	G	A
8	chr8:143989244:T:C	0	143989244	C	T
8	chr8:143990799:C:T	0	143990799	T	C
8	chr8:143992685:C:T	0	143992685	T	C
8	chr8:143993299:G:T	0	143993299	T	G
8	chr8:143993680:G:A	0	143993680	A	G
8	chr8:143994321:AG:A	0	143994321	A	AG
8	chr8:143994763:G:T	0	143994763	T	G
8	chr8:143995366:C:T	0	143995366	T	C
8	chr8:143995393:G:A	0	143995393	A	G
8	chr8:143995638:G:A	0	143995638	A	G
8	chr8:143995983:G:A	0	143995983	A	G
8	chr8:143996235:T:C	0	143996235	C	T
8	chr8:143997343:C:T	0	143997343	T	C
8	chr8:143997574:TC:T	0	143997574	T	TC
8	chr8:143997820:T:C	0	143997820	C	T
8	chr8:144000513:A:G	0	144000513	G	A
8	chr8:144001249:T:C	0	144001249	C	T
8	chr8:144001463:T:C	0	144001463	C	T
8	chr8:144001535:C:T	0	144001535	T	C
8	chr8:144001645:A:G	0	144001645	G	A
8	chr8:144002406:T:G	0	144002406	G	T
8	chr8:144005133:T:C	0	144005133	C	T
8	chr8:144007080:A:G	0	144007080	G	A
8	chr8:144010325:T:C	0	144010325	C	T
8	chr8:144012708:T:C	0	144012708	C	T
8	chr8:144013864:G:A	0	144013864	A	G
8	chr8:144016432:C:T	0	144016432	T	C
8	chr8:144016883:C:T	0	144016883	T	C
8	chr8:144018265:G:A	0	144018265	A	G
8	chr8:144018753:T:C	0	144018753	C	T
8	chr8:144025789:G:A	0	144025789	A	G
8	chr8:144026187:T:C	0	144026187	C	T
8	chr8:144027068:A:T	0	144027068	T	A
8	chr8:144027495:G:A	0	144027495	A	G
8	chr8:144027729:A:C	0	144027729	C	A
8	chr8:144030162:A:G	0	144030162	G	A
8	chr8:144030434:C:T	0	144030434	T	C
8	chr8:144030476:C:T	0	144030476	T	C
8	chr8:144035265:T:C	0	144035265	C	T
8	chr8:144035614:C:A	0	144035614	A	C
8	chr8:144036706:G:A	0	144036706	A	G
8	chr8:144037534:C:T	0	144037534	T	C
8	chr8:144038163:A:G	0	144038163	G	A
8	chr8:144038611:A:G	0	144038611	G	A
8	chr8:144038622:G:A	0	144038622	A	G
8	chr8:144038631:G:T	0	144038631	T	G
8	chr8:144038635:C:T	0	144038635	T	C
8	chr8:144038636:A:G	0	144038636	G	A
8	chr8:144039438:C:G	0	144039438	G	C
8	chr8:144042819:T:C	0	144042819	C	T
8	chr8:144045320:C:T	0	144045320	T	C
8	chr8:144046480:T:C	0	144046480	C	T
8	chr8:144047959:A:G	0	144047959	G	A
8	chr8:144048488:A:G	0	144048488	G	A
8	chr8:144051279:T:C	0	144051279	C	T
8	chr8:144054107:T:C	0	144054107	C	T
8	chr8:144055415:A:G	0	144055415	G	A
8	chr8:144055998:G:A	0	144055998	A	G
8	chr8:144057076:G:A	0	144057076	A	G
8	chr8:144058080:C:T	0	144058080	T	C
8	chr8:144059941:C:T	0	144059941	T	C
8	chr8:144060562:C:T	0	144060562	T	C
8	chr8:144060998:G:A	0	144060998	A	G
8	chr8:144062998:C:T	0	144062998	T	C
8	chr8:144063598:A:G	0	144063598	G	A
8	chr8:144063745:A:G	0	144063745	G	A
8	chr8:144065087:T:C	0	144065087	C	T
8	chr8:144069890:T:A	0	144069890	A	T
8	chr8:144070360:A:C	0	144070360	C	A
8	chr8:144071472:G:A	0	144071472	A	G
8	chr8:144073555:A:C	0	144073555	C	A
8	chr8:144073987:A:G	0	144073987	G	A
8	chr8:144073993:T:A	0	144073993	A	T
8	chr8:144075910:A:T	0	144075910	T	A
8	chr8:144076639:G:A	0	144076639	A	G
8	chr8:144077486:A:G	0	144077486	G	A
8	chr8:144077730:T:C	0	144077730	C	T
8	chr8:144078103:CA:C	0	144078103	C	CA
8	chr8:144079250:G:C	0	144079250	C	G
8	chr8:144081316:C:T	0	144081316	T	C
8	chr8:144084619:C:G	0	144084619	G	C
8	chr8:144084824:C:T	0	144084824	T	C
8	chr8:144085569:A:G	0	144085569	G	A
8	chr8:144086200:GTC:G	0	144086200	G	GTC
8	chr8:144086240:G:A	0	144086240	A	G
8	chr8:144087303:G:A	0	144087303	A	G
8	chr8:144087969:C:T	0	144087969	T	C
8	chr8:144088899:G:A	0	144088899	A	G
8	chr8:144090784:A:C	0	144090784	C	A
8	chr8:144091527:C:T	0	144091527	T	C
8	chr8:144092266:G:A	0	144092266	A	G
8	chr8:144094957:A:G	0	144094957	G	A
8	chr8:144097549:A:G	0	144097549	G	A
8	chr8:144097557:C:G	0	144097557	G	C
8	chr8:144098235:A:G	0	144098235	G	A
8	chr8:144098292:G:A	0	144098292	A	G
8	chr8:144099354:C:G	0	144099354	G	C
8	chr8:144100505:C:T	0	144100505	T	C
8	chr8:144103600:G:T	0	144103600	T	G
8	chr8:144103704:G:A	0	144103704	A	G
8	chr8:144104401:G:A	0	144104401	A	G
8	chr8:144104805:AC:A	0	144104805	A	AC
8	chr8:144106920:G:A	0	144106920	A	G
8	chr8:144107469:C:T	0	144107469	T	C
8	chr8:144108511:C:G	0	144108511	G	C
8	chr8:144108744:T:C	0	144108744	C	T
8	chr8:144109615:C:A	0	144109615	A	C
8	chr8:144109944:A:G	0	144109944	G	A
8	chr8:144111231:C:G	0	144111231	G	C
8	chr8:144112952:G:A	0	144112952	A	G
8	chr8:144113921:T:C	0	144113921	C	T
8	chr8:144115125:TG:T	0	144115125	T	TG
8	chr8:144115450:T:A	0	144115450	A	T
8	chr8:144116298:A:G	0	144116298	G	A
8	chr8:144116586:A:C	0	144116586	C	A
8	chr8:144116774:C:A	0	144116774	A	C
8	chr8:144116906:C:T	0	144116906	T	C
8	chr8:144116956:T:C	0	144116956	C	T
8	chr8:144117904:T:C	0	144117904	C	T
8	chr8:144118624:A:C	0	144118624	C	A
8	chr8:144119054:G:A	0	144119054	A	G
8	chr8:144119056:C:T	0	144119056	T	C
8	chr8:144120053:G:A	0	144120053	A	G
8	chr8:144120110:C:T	0	144120110	T	C
8	chr8:144120270:T:C	0	144120270	C	T
8	chr8:144121317:G:A	0	144121317	A	G
8	chr8:144121520:T:C	0	144121520	C	T
8	chr8:144121714:T:C	0	144121714	C	T
8	chr8:144121840:A:T	0	144121840	T	A
8	chr8:144122480:AG:A	0	144122480	A	AG
8	chr8:144123130:T:C	0	144123130	C	T
8	chr8:144123972:G:A	0	144123972	A	G
8	chr8:144124100:A:T	0	144124100	T	A
8	chr8:144124499:A:G	0	144124499	G	A
8	chr8:144125348:G:A	0	144125348	A	G
8	chr8:144125424:A:G	0	144125424	G	A
8	chr8:144127038:A:G	0	144127038	G	A
8	chr8:144127616:T:C	0	144127616	C	T
8	chr8:144127824:A:G	0	144127824	G	A
8	chr8:144128354:C:A	0	144128354	A	C
8	chr8:144128543:T:C	0	144128543	C	T
8	chr8:144128559:T:C	0	144128559	C	T
8	chr8:144128562:C:T	0	144128562	T	C
8	chr8:144128648:T:C	0	144128648	C	T
8	chr8:144130602:A:G	0	144130602	G	A
8	chr8:144132921:G:A	0	144132921	A	G
8	chr8:144133459:G:A	0	144133459	A	G
8	chr8:144135419:G:A	0	144135419	A	G
8	chr8:144137996:G:T	0	144137996	T	G
8	chr8:144138810:G:C	0	144138810	C	G
8	chr8:144139374:T:C	0	144139374	C	T
8	chr8:144139629:G:A	0	144139629	A	G
8	chr8:144139855:TC:T	0	144139855	T	TC
8	chr8:144139874:A:C	0	144139874	C	A
8	chr8:144139927:C:A	0	144139927	A	C
8	chr8:144140337:A:C	0	144140337	C	A
8	chr8:144140551:A:G	0	144140551	G	A
8	chr8:144140959:G:A	0	144140959	A	G
8	chr8:144141126:A:T	0	144141126	T	A
8	chr8:144141671:C:T	0	144141671	T	C
8	chr8:144142083:C:G	0	144142083	G	C
8	chr8:144142350:T:C	0	144142350	C	T
8	chr8:144144596:C:G	0	144144596	G	C
8	chr8:144144888:G:C	0	144144888	C	G
8	chr8:144154007:A:G	0	144154007	G	A
8	chr8:144154061:A:G	0	144154061	G	A
8	chr8:144154416:G:A	0	144154416	A	G
8	chr8:144155968:G:A	0	144155968	A	G
8	chr8:144157712:T:C	0	144157712	C	T
8	chr8:144158064:C:T	0	144158064	T	C
8	chr8:144161105:G:A	0	144161105	A	G
8	chr8:144161320:A:C	0	144161320	C	A
8	chr8:144161701:C:A	0	144161701	A	C
8	chr8:144168288:G:A	0	144168288	A	G
8	chr8:144168872:T:C	0	144168872	C	T
8	chr8:144170440:C:T	0	144170440	T	C
8	chr8:144172525:C:T	0	144172525	T	C
8	chr8:144173487:C:T	0	144173487	T	C
8	chr8:144177709:G:A	0	144177709	A	G
8	chr8:144178140:T:TG	0	144178140	TG	T
8	chr8:144183706:G:A	0	144183706	A	G
8	chr8:144183882:C:T	0	144183882	T	C
8	chr8:144186271:G:A	0	144186271	A	G
8	chr8:144189641:C:T	0	144189641	T	C
8	chr8:144190728:T:C	0	144190728	C	T
8	chr8:144190744:C:T	0	144190744	T	C
8	chr8:144192013:C:T	0	144192013	T	C
8	chr8:144192265:G:A	0	144192265	A	G
8	chr8:144192301:C:T	0	144192301	T	C
8	chr8:144197961:A:G	0	144197961	G	A
8	chr8:144200852:C:G	0	144200852	G	C
8	chr8:144200964:A:G	0	144200964	G	A
8	chr8:144201045:G:A	0	144201045	A	G
8	chr8:144203675:G:A	0	144203675	A	G
8	chr8:144204360:C:T	0	144204360	T	C
8	chr8:144204623:T:A	0	144204623	A	T
8	chr8:144204936:T:G	0	144204936	G	T
8	chr8:144205164:A:G	0	144205164	G	A
8	chr8:144205624:C:A	0	144205624	A	C
8	chr8:144206138:C:T	0	144206138	T	C
8	chr8:144207947:T:C	0	144207947	C	T
8	chr8:144210710:A:C	0	144210710	C	A
8	chr8:144210989:C:T	0	144210989	T	C
8	chr8:144212822:C:T	0	144212822	T	C
8	chr8:144213649:C:T	0	144213649	T	C
8	chr8:144216399:A:G	0	144216399	G	A
8	chr8:144219342:C:T	0	144219342	T	C
8	chr8:144221142:A:G	0	144221142	G	A
8	chr8:144221662:G:A	0	144221662	A	G
8	chr8:144222073:CAGATT:C	0	144222073	C	CAGATT
8	chr8:144224185:C:T	0	144224185	T	C
8	chr8:144227675:C:T	0	144227675	T	C
8	chr8:144231580:G:A	0	144231580	A	G
8	chr8:144235357:C:T	0	144235357	T	C
8	chr8:144235367:C:T	0	144235367	T	C
8	chr8:144237345:G:A	0	144237345	A	G
8	chr8:144240287:A:G	0	144240287	G	A
8	chr8:144241598:G:A	0	144241598	A	G
8	chr8:144243256:G:A	0	144243256	A	G
8	chr8:144243893:T:C	0	144243893	C	T
8	chr8:144244033:T:C	0	144244033	C	T
8	chr8:144244177:T:C	0	144244177	C	T
8	chr8:144244714:T:C	0	144244714	C	T
8	chr8:144245301:T:G	0	144245301	G	T
8	chr8:144247668:A:G	0	144247668	G	A
8	chr8:144247874:G:A	0	144247874	A	G
8	chr8:144247936:A:G	0	144247936	G	A
8	chr8:144247976:T:C	0	144247976	C	T
8	chr8:144249134:T:C	0	144249134	C	T
8	chr8:144250546:G:A	0	144250546	A	G
8	chr8:144251070:C:G	0	144251070	G	C
8	chr8:144251516:C:T	0	144251516	T	C
8	chr8:144252587:G:C	0	144252587	C	G
8	chr8:144253634:A:C	0	144253634	C	A
8	chr8:144254224:T:C	0	144254224	C	T
8	chr8:144254411:A:G	0	144254411	G	A
8	chr8:144254528:C:T	0	144254528	T	C
8	chr8:144254546:C:T	0	144254546	T	C
8	chr8:144254565:G:C	0	144254565	C	G
8	chr8:144254765:C:T	0	144254765	T	C
8	chr8:144256316:C:A	0	144256316	A	C
8	chr8:144256838:A:T	0	144256838	T	A
8	chr8:144257789:G:A	0	144257789	A	G
8	chr8:144258190:A:G	0	144258190	G	A
8	chr8:144259744:C:T	0	144259744	T	C
8	chr8:144259750:A:G	0	144259750	G	A
8	chr8:144259825:A:G	0	144259825	G	A
8	chr8:144259862:A:G	0	144259862	G	A
8	chr8:144260823:C:T	0	144260823	T	C
8	chr8:144261505:A:G	0	144261505	G	A
8	chr8:144261598:C:A	0	144261598	A	C
8	chr8:144262449:A:G	0	144262449	G	A
8	chr8:144263177:G:A	0	144263177	A	G
8	chr8:144263684:G:A	0	144263684	A	G
8	chr8:144265936:A:C	0	144265936	C	A
8	chr8:144268810:C:CTGTA	0	144268810	CTGTA	C
8	chr8:144270310:C:T	0	144270310	T	C
8	chr8:144271209:G:T	0	144271209	T	G
8	chr8:144271674:T:C	0	144271674	C	T
8	chr8:144272682:G:A	0	144272682	A	G
8	chr8:144275610:G:A	0	144275610	A	G
8	chr8:144277497:C:A	0	144277497	A	C
8	chr8:144277690:A:G	0	144277690	G	A
8	chr8:144278270:G:A	0	144278270	A	G
8	chr8:144278893:T:C	0	144278893	C	T
8	chr8:144279380:AG:A	0	144279380	A	AG
8	chr8:144279838:G:A	0	144279838	A	G
8	chr8:144280310:C:T	0	144280310	T	C
8	chr8:144282599:G:C	0	144282599	C	G
8	chr8:144283477:C:T	0	144283477	T	C
8	chr8:144283538:C:T	0	144283538	T	C
8	chr8:144284096:G:A	0	144284096	A	G
8	chr8:144284234:A:G	0	144284234	G	A
8	chr8:144285016:C:T	0	144285016	T	C
8	chr8:144285362:T:C	0	144285362	C	T
8	chr8:144285851:G:A	0	144285851	A	G
8	chr8:144286047:G:A	0	144286047	A	G
8	chr8:144286773:G:A	0	144286773	A	G
8	chr8:144286806:A:G	0	144286806	G	A
8	chr8:144286837:G:A	0	144286837	A	G
8	chr8:144287500:T:A	0	144287500	A	T
8	chr8:144288036:C:A	0	144288036	A	C
8	chr8:144288444:CTTGAACCCAGGGGATGGAGG:C	0	144288444	C	CTTGAACCCAGGGGATGGAGG
8	chr8:144288515:G:A	0	144288515	A	G
8	chr8:144290016:C:T	0	144290016	T	C
8	chr8:144290072:T:C	0	144290072	C	T
8	chr8:144290137:T:C	0	144290137	C	T
8	chr8:144294201:G:A	0	144294201	A	G
8	chr8:144294733:A:G	0	144294733	G	A
8	chr8:144295160:A:G	0	144295160	G	A
8	chr8:144295352:G:A	0	144295352	A	G
8	chr8:144296005:G:T	0	144296005	T	G
8	chr8:144296322:C:A	0	144296322	A	C
8	chr8:144298537:A:G	0	144298537	G	A
8	chr8:144299056:C:G	0	144299056	G	C
8	chr8:144301175:C:T	0	144301175	T	C
8	chr8:144301312:G:A	0	144301312	A	G
8	chr8:144302059:G:A	0	144302059	A	G
8	chr8:144304140:TGAGGG:T	0	144304140	T	TGAGGG
8	chr8:144304935:G:A	0	144304935	A	G
8	chr8:144306028:G:A	0	144306028	A	G
8	chr8:144306958:C:T	0	144306958	T	C
8	chr8:144307919:T:C	0	144307919	C	T
8	chr8:144308151:G:A	0	144308151	A	G
8	chr8:144310288:T:C	0	144310288	C	T
8	chr8:144312907:G:A	0	144312907	A	G
8	chr8:144315254:C:T	0	144315254	T	C
8	chr8:144318103:G:T	0	144318103	T	G
8	chr8:144318358:G:A	0	144318358	A	G
8	chr8:144318653:G:A	0	144318653	A	G
8	chr8:144321057:G:A	0	144321057	A	G
8	chr8:144321883:A:G	0	144321883	G	A
8	chr8:144321999:G:A	0	144321999	A	G
8	chr8:144322086:G:A	0	144322086	A	G
8	chr8:144324053:G:A	0	144324053	A	G
8	chr8:144325328:C:T	0	144325328	T	C
8	chr8:144326675:C:T	0	144326675	T	C
8	chr8:144327536:C:G	0	144327536	G	C
8	chr8:144330413:C:T	0	144330413	T	C
8	chr8:144332726:C:T	0	144332726	T	C
8	chr8:144332849:G:A	0	144332849	A	G
8	chr8:144338370:G:A	0	144338370	A	G
8	chr8:144343394:C:A	0	144343394	A	C
8	chr8:144344605:A:C	0	144344605	C	A
8	chr8:144345873:C:T	0	144345873	T	C
8	chr8:144345960:G:A	0	144345960	A	G
8	chr8:144346186:T:C	0	144346186	C	T
8	chr8:144348013:G:A	0	144348013	A	G
8	chr8:144348328:G:A	0	144348328	A	G
8	chr8:144350803:C:T	0	144350803	T	C
8	chr8:144350858:A:G	0	144350858	G	A
8	chr8:144350943:C:T	0	144350943	T	C
8	chr8:144351110:T:C	0	144351110	C	T
8	chr8:144351265:A:G	0	144351265	G	A
8	chr8:144351822:C:T	0	144351822	T	C
8	chr8:144353630:G:A	0	144353630	A	G
8	chr8:144354339:T:A	0	144354339	A	T
8	chr8:144355152:G:A	0	144355152	A	G
8	chr8:144356875:C:G	0	144356875	G	C
8	chr8:144357324:G:A	0	144357324	A	G
8	chr8:144357897:G:A	0	144357897	A	G
8	chr8:144359179:T:C	0	144359179	C	T
8	chr8:144362625:G:A	0	144362625	A	G
8	chr8:144363111:A:G	0	144363111	G	A
8	chr8:144363749:C:G	0	144363749	G	C
8	chr8:144363955:G:A	0	144363955	A	G
8	chr8:144365838:G:C	0	144365838	C	G
8	chr8:144367816:G:A	0	144367816	A	G
8	chr8:144368235:G:A	0	144368235	A	G
8	chr8:144368785:C:T	0	144368785	T	C
8	chr8:144370471:C:T	0	144370471	T	C
8	chr8:144370693:A:T	0	144370693	T	A
8	chr8:144371814:G:A	0	144371814	A	G
8	chr8:144375707:C:T	0	144375707	T	C
8	chr8:144377008:C:T	0	144377008	T	C
8	chr8:144378615:T:C	0	144378615	C	T
8	chr8:144379425:C:A	0	144379425	A	C
8	chr8:144383871:T:C	0	144383871	C	T
8	chr8:144385418:A:G	0	144385418	G	A
8	chr8:144385464:G:A	0	144385464	A	G
8	chr8:144385690:A:G	0	144385690	G	A
8	chr8:144386267:C:T	0	144386267	T	C
8	chr8:144386331:A:T	0	144386331	T	A
8	chr8:144388759:T:C	0	144388759	C	T
8	chr8:144390576:G:A	0	144390576	A	G
8	chr8:144392053:A:G	0	144392053	G	A
8	chr8:144392695:A:G	0	144392695	G	A
8	chr8:144393094:G:A	0	144393094	A	G
8	chr8:144393097:G:A	0	144393097	A	G
8	chr8:144396341:G:A	0	144396341	A	G
8	chr8:144397129:G:A	0	144397129	A	G
8	chr8:144397708:C:T	0	144397708	T	C
8	chr8:144402400:C:T	0	144402400	T	C
8	chr8:144404103:G:A	0	144404103	A	G
8	chr8:144404832:G:A	0	144404832	A	G
8	chr8:144405593:T:G	0	144405593	G	T
8	chr8:144405804:A:C	0	144405804	C	A
8	chr8:144407713:A:C	0	144407713	C	A
8	chr8:144410150:G:A	0	144410150	A	G
8	chr8:144414137:C:T	0	144414137	T	C
8	chr8:144414202:C:T	0	144414202	T	C
8	chr8:144414270:T:C	0	144414270	C	T
8	chr8:144414342:T:C	0	144414342	C	T
8	chr8:144415944:C:T	0	144415944	T	C
8	chr8:144416618:C:T	0	144416618	T	C
8	chr8:144416973:G:A	0	144416973	A	G
8	chr8:144417502:C:T	0	144417502	T	C
8	chr8:144419045:AC:A	0	144419045	A	AC
8	chr8:144419728:G:A	0	144419728	A	G
8	chr8:144420193:AAT:A	0	144420193	A	AAT
8	chr8:144422412:C:T	0	144422412	T	C
8	chr8:144424398:T:A	0	144424398	A	T
8	chr8:144425879:T:C	0	144425879	C	T
8	chr8:144427623:G:A	0	144427623	A	G
```
