## Supplementary material for "Characterization of shared and ancestry-specific signals driving complex traits using multi-ancestry fine-mapping": s2_remaining_snps.pvar

```
##FILTER=<ID=PASS,Description="All filters passed">
##reference=ftp://ftp.1000genomes.ebi.ac.uk//vol1/ftp/technical/reference/phase2_reference_assembly_sequence/hs37d5.fa.gz
##contig=<ID=8,assembly=b37,length=146364022>
##ALT=<ID=CNV,Description="Copy Number Polymorphism">
##ALT=<ID=DEL,Description="Deletion">
##ALT=<ID=DUP,Description="Duplication">
##ALT=<ID=INS:ME:ALU,Description="Insertion of ALU element">
##ALT=<ID=INS:ME:LINE1,Description="Insertion of LINE1 element">
##ALT=<ID=INS:ME:SVA,Description="Insertion of SVA element">
##ALT=<ID=INS:MT,Description="Nuclear Mitochondrial Insertion">
##ALT=<ID=INV,Description="Inversion">
##ALT=<ID=CN0,Description="Copy number allele: 0 copies">
##ALT=<ID=CN1,Description="Copy number allele: 1 copy">
##ALT=<ID=CN2,Description="Copy number allele: 2 copies">
##ALT=<ID=CN3,Description="Copy number allele: 3 copies">
##ALT=<ID=CN4,Description="Copy number allele: 4 copies">
##ALT=<ID=CN5,Description="Copy number allele: 5 copies">
##ALT=<ID=CN6,Description="Copy number allele: 6 copies">
##ALT=<ID=CN7,Description="Copy number allele: 7 copies">
##ALT=<ID=CN8,Description="Copy number allele: 8 copies">
##ALT=<ID=CN9,Description="Copy number allele: 9 copies">
##ALT=<ID=CN10,Description="Copy number allele: 10 copies">
##ALT=<ID=CN11,Description="Copy number allele: 11 copies">
##ALT=<ID=CN12,Description="Copy number allele: 12 copies">
##ALT=<ID=CN13,Description="Copy number allele: 13 copies">
##ALT=<ID=CN14,Description="Copy number allele: 14 copies">
##ALT=<ID=CN15,Description="Copy number allele: 15 copies">
##ALT=<ID=CN16,Description="Copy number allele: 16 copies">
##ALT=<ID=CN17,Description="Copy number allele: 17 copies">
##ALT=<ID=CN18,Description="Copy number allele: 18 copies">
##ALT=<ID=CN19,Description="Copy number allele: 19 copies">
##ALT=<ID=CN20,Description="Copy number allele: 20 copies">
##ALT=<ID=CN21,Description="Copy number allele: 21 copies">
##ALT=<ID=CN22,Description="Copy number allele: 22 copies">
##ALT=<ID=CN23,Description="Copy number allele: 23 copies">
##ALT=<ID=CN24,Description="Copy number allele: 24 copies">
##ALT=<ID=CN25,Description="Copy number allele: 25 copies">
##ALT=<ID=CN26,Description="Copy number allele: 26 copies">
##ALT=<ID=CN27,Description="Copy number allele: 27 copies">
##ALT=<ID=CN28,Description="Copy number allele: 28 copies">
##ALT=<ID=CN29,Description="Copy number allele: 29 copies">
##ALT=<ID=CN30,Description="Copy number allele: 30 copies">
##ALT=<ID=CN31,Description="Copy number allele: 31 copies">
##ALT=<ID=CN32,Description="Copy number allele: 32 copies">
##ALT=<ID=CN33,Description="Copy number allele: 33 copies">
##ALT=<ID=CN34,Description="Copy number allele: 34 copies">
##ALT=<ID=CN35,Description="Copy number allele: 35 copies">
##ALT=<ID=CN36,Description="Copy number allele: 36 copies">
##ALT=<ID=CN37,Description="Copy number allele: 37 copies">
##ALT=<ID=CN38,Description="Copy number allele: 38 copies">
##ALT=<ID=CN39,Description="Copy number allele: 39 copies">
##ALT=<ID=CN40,Description="Copy number allele: 40 copies">
##ALT=<ID=CN41,Description="Copy number allele: 41 copies">
##ALT=<ID=CN42,Description="Copy number allele: 42 copies">
##ALT=<ID=CN43,Description="Copy number allele: 43 copies">
##ALT=<ID=CN44,Description="Copy number allele: 44 copies">
##ALT=<ID=CN45,Description="Copy number allele: 45 copies">
##ALT=<ID=CN46,Description="Copy number allele: 46 copies">
##ALT=<ID=CN47,Description="Copy number allele: 47 copies">
##ALT=<ID=CN48,Description="Copy number allele: 48 copies">
##ALT=<ID=CN49,Description="Copy number allele: 49 copies">
##ALT=<ID=CN50,Description="Copy number allele: 50 copies">
##ALT=<ID=CN51,Description="Copy number allele: 51 copies">
##ALT=<ID=CN52,Description="Copy number allele: 52 copies">
##ALT=<ID=CN53,Description="Copy number allele: 53 copies">
##ALT=<ID=CN54,Description="Copy number allele: 54 copies">
##ALT=<ID=CN55,Description="Copy number allele: 55 copies">
##ALT=<ID=CN56,Description="Copy number allele: 56 copies">
##ALT=<ID=CN57,Description="Copy number allele: 57 copies">
##ALT=<ID=CN58,Description="Copy number allele: 58 copies">
##ALT=<ID=CN59,Description="Copy number allele: 59 copies">
##ALT=<ID=CN60,Description="Copy number allele: 60 copies">
##ALT=<ID=CN61,Description="Copy number allele: 61 copies">
##ALT=<ID=CN62,Description="Copy number allele: 62 copies">
##ALT=<ID=CN63,Description="Copy number allele: 63 copies">
##ALT=<ID=CN64,Description="Copy number allele: 64 copies">
##ALT=<ID=CN65,Description="Copy number allele: 65 copies">
##ALT=<ID=CN66,Description="Copy number allele: 66 copies">
##ALT=<ID=CN67,Description="Copy number allele: 67 copies">
##ALT=<ID=CN68,Description="Copy number allele: 68 copies">
##ALT=<ID=CN69,Description="Copy number allele: 69 copies">
##ALT=<ID=CN70,Description="Copy number allele: 70 copies">
##ALT=<ID=CN71,Description="Copy number allele: 71 copies">
##ALT=<ID=CN72,Description="Copy number allele: 72 copies">
##ALT=<ID=CN73,Description="Copy number allele: 73 copies">
##ALT=<ID=CN74,Description="Copy number allele: 74 copies">
##ALT=<ID=CN75,Description="Copy number allele: 75 copies">
##ALT=<ID=CN76,Description="Copy number allele: 76 copies">
##ALT=<ID=CN77,Description="Copy number allele: 77 copies">
##ALT=<ID=CN78,Description="Copy number allele: 78 copies">
##ALT=<ID=CN79,Description="Copy number allele: 79 copies">
##ALT=<ID=CN80,Description="Copy number allele: 80 copies">
##ALT=<ID=CN81,Description="Copy number allele: 81 copies">
##ALT=<ID=CN82,Description="Copy number allele: 82 copies">
##ALT=<ID=CN83,Description="Copy number allele: 83 copies">
##ALT=<ID=CN84,Description="Copy number allele: 84 copies">
##ALT=<ID=CN85,Description="Copy number allele: 85 copies">
##ALT=<ID=CN86,Description="Copy number allele: 86 copies">
##ALT=<ID=CN87,Description="Copy number allele: 87 copies">
##ALT=<ID=CN88,Description="Copy number allele: 88 copies">
##ALT=<ID=CN89,Description="Copy number allele: 89 copies">
##ALT=<ID=CN90,Description="Copy number allele: 90 copies">
##ALT=<ID=CN91,Description="Copy number allele: 91 copies">
##ALT=<ID=CN92,Description="Copy number allele: 92 copies">
##ALT=<ID=CN93,Description="Copy number allele: 93 copies">
##ALT=<ID=CN94,Description="Copy number allele: 94 copies">
##ALT=<ID=CN95,Description="Copy number allele: 95 copies">
##ALT=<ID=CN96,Description="Copy number allele: 96 copies">
##ALT=<ID=CN97,Description="Copy number allele: 97 copies">
##ALT=<ID=CN98,Description="Copy number allele: 98 copies">
##ALT=<ID=CN99,Description="Copy number allele: 99 copies">
##ALT=<ID=CN100,Description="Copy number allele: 100 copies">
##ALT=<ID=CN101,Description="Copy number allele: 101 copies">
##ALT=<ID=CN102,Description="Copy number allele: 102 copies">
##ALT=<ID=CN103,Description="Copy number allele: 103 copies">
##ALT=<ID=CN104,Description="Copy number allele: 104 copies">
##ALT=<ID=CN105,Description="Copy number allele: 105 copies">
##ALT=<ID=CN106,Description="Copy number allele: 106 copies">
##ALT=<ID=CN107,Description="Copy number allele: 107 copies">
##ALT=<ID=CN108,Description="Copy number allele: 108 copies">
##ALT=<ID=CN109,Description="Copy number allele: 109 copies">
##ALT=<ID=CN110,Description="Copy number allele: 110 copies">
##ALT=<ID=CN111,Description="Copy number allele: 111 copies">
##ALT=<ID=CN112,Description="Copy number allele: 112 copies">
##ALT=<ID=CN113,Description="Copy number allele: 113 copies">
##ALT=<ID=CN114,Description="Copy number allele: 114 copies">
##ALT=<ID=CN115,Description="Copy number allele: 115 copies">
##ALT=<ID=CN116,Description="Copy number allele: 116 copies">
##ALT=<ID=CN117,Description="Copy number allele: 117 copies">
##ALT=<ID=CN118,Description="Copy number allele: 118 copies">
##ALT=<ID=CN119,Description="Copy number allele: 119 copies">
##ALT=<ID=CN120,Description="Copy number allele: 120 copies">
##ALT=<ID=CN121,Description="Copy number allele: 121 copies">
##ALT=<ID=CN122,Description="Copy number allele: 122 copies">
##ALT=<ID=CN123,Description="Copy number allele: 123 copies">
##ALT=<ID=CN124,Description="Copy number allele: 124 copies">
##INFO=<ID=CIEND,Number=2,Type=Integer,Description="Confidence interval around END for imprecise variants">
##INFO=<ID=CIPOS,Number=2,Type=Integer,Description="Confidence interval around POS for imprecise variants">
##INFO=<ID=CS,Number=1,Type=String,Description="Source call set.">
##INFO=<ID=END,Number=1,Type=Integer,Description="End coordinate of this variant">
##INFO=<ID=IMPRECISE,Number=0,Type=Flag,Description="Imprecise structural variation">
##INFO=<ID=MC,Number=.,Type=String,Description="Merged calls.">
##INFO=<ID=MEINFO,Number=4,Type=String,Description="Mobile element info of the form NAME,START,END<POLARITY; If there is only 5' OR 3' support for this call, will be NULL NULL for START and END">
##INFO=<ID=MEND,Number=1,Type=Integer,Description="Mitochondrial end coordinate of inserted sequence">
##INFO=<ID=MLEN,Number=1,Type=Integer,Description="Estimated length of mitochondrial insert">
##INFO=<ID=MSTART,Number=1,Type=Integer,Description="Mitochondrial start coordinate of inserted sequence">
##INFO=<ID=SVLEN,Number=.,Type=Integer,Description="SV length. It is only calculated for structural variation MEIs. For other types of SVs; one may calculate the SV length by INFO:END-START+1, or by finding the difference between lengthes of REF and ALT alleles">
##INFO=<ID=SVTYPE,Number=1,Type=String,Description="Type of structural variant">
##INFO=<ID=TSD,Number=1,Type=String,Description="Precise Target Site Duplication for bases, if unknown, value will be NULL">
##INFO=<ID=AC,Number=A,Type=Integer,Description="Total number of alternate alleles in called genotypes">
##INFO=<ID=AF,Number=A,Type=Float,Description="Estimated allele frequency in the range (0,1)">
##INFO=<ID=NS,Number=1,Type=Integer,Description="Number of samples with data">
##INFO=<ID=AN,Number=1,Type=Integer,Description="Total number of alleles in called genotypes">
##INFO=<ID=EAS_AF,Number=A,Type=Float,Description="Allele frequency in the EAS populations calculated from AC and AN, in the range (0,1)">
##INFO=<ID=EUR_AF,Number=A,Type=Float,Description="Allele frequency in the EUR populations calculated from AC and AN, in the range (0,1)">
##INFO=<ID=AFR_AF,Number=A,Type=Float,Description="Allele frequency in the AFR populations calculated from AC and AN, in the range (0,1)">
##INFO=<ID=AMR_AF,Number=A,Type=Float,Description="Allele frequency in the AMR populations calculated from AC and AN, in the range (0,1)">
##INFO=<ID=SAS_AF,Number=A,Type=Float,Description="Allele frequency in the SAS populations calculated from AC and AN, in the range (0,1)">
##INFO=<ID=DP,Number=1,Type=Integer,Description="Total read depth; only low coverage data were counted towards the DP, exome data were not used">
##INFO=<ID=AA,Number=1,Type=String,Description="Ancestral Allele. Format: AA|REF|ALT|IndelType. AA: Ancestral allele, REF:Reference Allele, ALT:Alternate Allele, IndelType:Type of Indel (REF, ALT and IndelType are only defined for indels)">
##INFO=<ID=VT,Number=.,Type=String,Description="indicates what type of variant the line represents">
##INFO=<ID=EX_TARGET,Number=0,Type=Flag,Description="indicates whether a variant is within the exon pull down target boundaries">
##INFO=<ID=MULTI_ALLELIC,Number=0,Type=Flag,Description="indicates whether a site is multi-allelic">
#CHROM	POS	ID	REF	ALT	QUAL	FILTER	INFO
8	144370838	rs6558343	T	C	100	PASS	AC=2599;AF=0.51897;AN=5008;NS=2504;DP=14948;EAS_AF=0.6706;AMR_AF=0.6715;AFR_AF=0.2927;EUR_AF=0.4861;SAS_AF=0.5941;AA=t|||;VT=SNP
8	144371027	rs3829013	T	C	100	PASS	AC=2752;AF=0.549521;AN=5008;NS=2504;DP=13216;EAS_AF=0.7212;AMR_AF=0.7118;AFR_AF=0.2602;EUR_AF=0.5278;SAS_AF=0.6708;AA=C|||;VT=SNP
8	144371139	rs3829014	G	A	100	PASS	AC=2203;AF=0.439896;AN=5008;NS=2504;DP=14727;EAS_AF=0.622;AMR_AF=0.6455;AFR_AF=0.0484;EUR_AF=0.4513;SAS_AF=0.6237;AA=G|||;VT=SNP
8	144371291	rs13264958	G	A	100	PASS	AC=857;AF=0.171126;AN=5008;NS=2504;DP=14591;EAS_AF=0.3502;AMR_AF=0.2305;AFR_AF=0.0356;EUR_AF=0.1312;SAS_AF=0.1687;AA=G|||;VT=SNP
8	144371367	rs66944623	G	C	100	PASS	AC=1438;AF=0.287141;AN=5008;NS=2504;DP=13574;EAS_AF=0.0923;AMR_AF=0.1873;AFR_AF=0.5174;EUR_AF=0.3111;SAS_AF=0.2229;AA=G|||;VT=SNP
8	144371671	rs7386691	G	T	100	PASS	AC=2587;AF=0.516573;AN=5008;NS=2504;DP=9018;EAS_AF=0.6716;AMR_AF=0.6657;AFR_AF=0.2368;EUR_AF=0.4831;SAS_AF=0.6636;AA=T|||;VT=SNP
8	144371727	rs28529670	A	G	100	PASS	AC=2762;AF=0.551518;AN=5008;NS=2504;DP=10788;EAS_AF=0.6716;AMR_AF=0.6801;AFR_AF=0.3616;EUR_AF=0.4831;SAS_AF=0.6636;AA=G|||;VT=SNP
8	144371988	rs57823135	G	A	100	PASS	AC=1844;AF=0.368211;AN=5008;NS=2504;DP=12873;EAS_AF=0.0734;AMR_AF=0.2046;AFR_AF=0.8313;EUR_AF=0.3111;SAS_AF=0.2209;AA=A|||;VT=SNP
8	144372319	rs6558344	C	T	100	PASS	AC=795;AF=0.158746;AN=5008;NS=2504;DP=14916;EAS_AF=0.0734;AMR_AF=0.1427;AFR_AF=0.0749;EUR_AF=0.3052;SAS_AF=0.2209;AA=C|||;VT=SNP
8	144372531	rs13282135	A	T	100	PASS	AC=2328;AF=0.464856;AN=5008;NS=2504;DP=17530;EAS_AF=0.6815;AMR_AF=0.6542;AFR_AF=0.0393;EUR_AF=0.4831;SAS_AF=0.6636;AA=A|||;VT=SNP
8	144372652	rs2272633	G	C	100	PASS	AC=4508;AF=0.90016;AN=5008;NS=2504;DP=13435;EAS_AF=0.8442;AMR_AF=0.9179;AFR_AF=0.941;EUR_AF=0.8608;SAS_AF=0.9305;AA=C|||;VT=SNP
8	144373244	rs7460159	A	G	100	PASS	AC=2342;AF=0.467652;AN=5008;NS=2504;DP=12158;EAS_AF=0.6815;AMR_AF=0.6542;AFR_AF=0.0499;EUR_AF=0.4831;SAS_AF=0.6636;AA=G|||;VT=SNP
8	144373492	rs4493919	G	A	100	PASS	AC=2596;AF=0.518371;AN=5008;NS=2504;DP=12539;EAS_AF=0.6815;AMR_AF=0.6643;AFR_AF=0.2368;EUR_AF=0.4831;SAS_AF=0.6636;AA=A|||;VT=SNP
8	144373537	rs4545118	C	A	100	PASS	AC=2341;AF=0.467452;AN=5008;NS=2504;DP=13230;EAS_AF=0.6815;AMR_AF=0.6527;AFR_AF=0.0499;EUR_AF=0.4831;SAS_AF=0.6636;AA=C|||;VT=SNP
8	144373718	rs6558345	G	C	100	PASS	AC=2594;AF=0.517971;AN=5008;NS=2504;DP=10807;EAS_AF=0.6796;AMR_AF=0.6643;AFR_AF=0.236;EUR_AF=0.4841;SAS_AF=0.6636;AA=C|||;VT=SNP
8	144373762	rs13251204	G	A	100	PASS	AC=264;AF=0.0527157;AN=5008;NS=2504;DP=11611;EAS_AF=0.0893;AMR_AF=0.0476;AFR_AF=0.0234;EUR_AF=0.0656;SAS_AF=0.045;AA=G|||;VT=SNP
8	144374005	rs60180356	C	A	100	PASS	AC=1583;AF=0.316094;AN=5008;NS=2504;DP=14749;EAS_AF=0.0734;AMR_AF=0.1988;AFR_AF=0.6369;EUR_AF=0.3101;SAS_AF=0.2219;AA=A|||;VT=SNP
8	144374272	rs111403811	C	T	100	PASS	AC=917;AF=0.183107;AN=5008;NS=2504;DP=14805;EAS_AF=0.0744;AMR_AF=0.1599;AFR_AF=0.1573;EUR_AF=0.3052;SAS_AF=0.2209;AA=C|||;VT=SNP
8	144375503	rs4330705	C	A	100	PASS	AC=2594;AF=0.517971;AN=5008;NS=2504;DP=19489;EAS_AF=0.6806;AMR_AF=0.6643;AFR_AF=0.2368;EUR_AF=0.4831;SAS_AF=0.6626;AA=A|||;VT=SNP
8	144375815	rs11774206	T	C	100	PASS	AC=3554;AF=0.709665;AN=5008;NS=2504;DP=1989;EAS_AF=0.755;AMR_AF=0.8228;AFR_AF=0.4213;EUR_AF=0.7962;SAS_AF=0.8834;AA=C|||;VT=SNP
8	144375884	rs11136281	C	G	100	PASS	AC=2340;AF=0.467252;AN=5008;NS=2504;DP=15433;EAS_AF=0.6815;AMR_AF=0.6527;AFR_AF=0.0492;EUR_AF=0.4841;SAS_AF=0.6626;AA=C|||;VT=SNP
8	144376014	rs4503113	G	C	100	PASS	AC=729;AF=0.145567;AN=5008;NS=2504;DP=17333;EAS_AF=0.0734;AMR_AF=0.1412;AFR_AF=0.0265;EUR_AF=0.3042;SAS_AF=0.2209;AA=G|||;VT=SNP
8	144376065	rs4332150	T	C	100	PASS	AC=4432;AF=0.884984;AN=5008;NS=2504;DP=16433;EAS_AF=0.8442;AMR_AF=0.9078;AFR_AF=0.8896;EUR_AF=0.8598;SAS_AF=0.9305;AA=C|||;VT=SNP
8	144376167	rs11136282	T	C	100	PASS	AC=2536;AF=0.50639;AN=5008;NS=2504;DP=17907;EAS_AF=0.7044;AMR_AF=0.67;AFR_AF=0.1732;EUR_AF=0.4851;SAS_AF=0.6585;AA=C|||;VT=SNP
8	144376492	rs6651419	G	A	100	PASS	AC=2584;AF=0.515974;AN=5008;NS=2504;DP=15876;EAS_AF=0.6815;AMR_AF=0.6643;AFR_AF=0.236;EUR_AF=0.4841;SAS_AF=0.6513;AA=G|||;VT=SNP
8	144376596	rs3889655	G	A	100	PASS	AC=1452;AF=0.289936;AN=5008;NS=2504;DP=14191;EAS_AF=0.0734;AMR_AF=0.183;AFR_AF=0.5469;EUR_AF=0.3091;SAS_AF=0.2219;AA=G|||;VT=SNP
8	144376881	rs6651422	A	G	100	PASS	AC=2595;AF=0.518171;AN=5008;NS=2504;DP=17845;EAS_AF=0.6815;AMR_AF=0.6643;AFR_AF=0.236;EUR_AF=0.4841;SAS_AF=0.6626;AA=G|||;VT=SNP
8	144376938	rs10101286	T	C	100	PASS	AC=2340;AF=0.467252;AN=5008;NS=2504;DP=17449;EAS_AF=0.6815;AMR_AF=0.6527;AFR_AF=0.0492;EUR_AF=0.4841;SAS_AF=0.6626;AA=T|||;VT=SNP
8	144377141	rs755097	T	C	100	PASS	AC=2425;AF=0.484225;AN=5008;NS=2504;DP=18553;EAS_AF=0.6925;AMR_AF=0.6888;AFR_AF=0.0401;EUR_AF=0.5358;SAS_AF=0.6718;AA=T|||;VT=SNP
8	144377334	rs7388474	A	G	100	PASS	AC=2607;AF=0.520567;AN=5008;NS=2504;DP=16303;EAS_AF=0.6835;AMR_AF=0.6643;AFR_AF=0.2587;EUR_AF=0.4841;SAS_AF=0.6421;AA=G|||;VT=SNP
8	144377344	rs7387952	C	T	100	PASS	AC=2401;AF=0.479433;AN=5008;NS=2504;DP=16054;EAS_AF=0.6825;AMR_AF=0.6556;AFR_AF=0.1082;EUR_AF=0.4841;SAS_AF=0.6421;AA=C|||;VT=SNP
8	144378184	rs2235115	C	G	100	PASS	AC=2537;AF=0.506589;AN=5008;NS=2504;DP=14162;EAS_AF=0.6726;AMR_AF=0.6499;AFR_AF=0.2239;EUR_AF=0.4682;SAS_AF=0.6554;AA=G|||;VT=SNP;EX_TARGET
8	144378868	rs7386259	A	G	100	PASS	AC=4505;AF=0.899561;AN=5008;NS=2504;DP=11520;EAS_AF=0.8403;AMR_AF=0.9179;AFR_AF=0.9425;EUR_AF=0.8608;SAS_AF=0.9294;AA=G|||;VT=SNP;EX_TARGET
8	144379252	rs3750217	C	A	100	PASS	AC=2323;AF=0.463858;AN=5008;NS=2504;DP=9854;EAS_AF=0.6716;AMR_AF=0.6556;AFR_AF=0.0393;EUR_AF=0.4891;SAS_AF=0.6616;AA=C|||;VT=SNP
8	144379505	rs113892672	C	T	100	PASS	AC=265;AF=0.0529153;AN=5008;NS=2504;DP=13015;EAS_AF=0.0893;AMR_AF=0.0476;AFR_AF=0.0234;EUR_AF=0.0656;SAS_AF=0.046;AA=C|||;VT=SNP
8	144379689	rs7387702	G	A	100	PASS	AC=2317;AF=0.46266;AN=5008;NS=2504;DP=15071;EAS_AF=0.6726;AMR_AF=0.6527;AFR_AF=0.0393;EUR_AF=0.4841;SAS_AF=0.6616;AA=G|||;VT=SNP
8	144379934	rs7386378	C	T	100	PASS	AC=2328;AF=0.464856;AN=5008;NS=2504;DP=14993;EAS_AF=0.6726;AMR_AF=0.6527;AFR_AF=0.0484;EUR_AF=0.4831;SAS_AF=0.6616;AA=C|||;VT=SNP
8	144381425	rs4389955	G	A	100	PASS	AC=2544;AF=0.507987;AN=5008;NS=2504;DP=13940;EAS_AF=0.6726;AMR_AF=0.6455;AFR_AF=0.2375;EUR_AF=0.4573;SAS_AF=0.6585;AA=G|||;VT=SNP
8	144381511	rs7015233	G	A	100	PASS	AC=1471;AF=0.29373;AN=5008;NS=2504;DP=15936;EAS_AF=0.0784;AMR_AF=0.1888;AFR_AF=0.553;EUR_AF=0.3111;SAS_AF=0.2219;AA=G|||;VT=SNP
8	144381744	rs6558346	C	T	100	PASS	AC=4504;AF=0.899361;AN=5008;NS=2504;DP=15695;EAS_AF=0.8393;AMR_AF=0.9179;AFR_AF=0.9425;EUR_AF=0.8608;SAS_AF=0.9294;AA=T|||;VT=SNP
8	144382095	rs7386086	G	A	100	PASS	AC=2544;AF=0.507987;AN=5008;NS=2504;DP=19556;EAS_AF=0.6726;AMR_AF=0.6455;AFR_AF=0.2368;EUR_AF=0.4583;SAS_AF=0.6585;AA=G|||;VT=SNP
8	144382569	rs7387720	A	G	100	PASS	AC=2572;AF=0.513578;AN=5008;NS=2504;DP=20351;EAS_AF=0.6726;AMR_AF=0.647;AFR_AF=0.2572;EUR_AF=0.4583;SAS_AF=0.6585;AA=A|||;VT=SNP
8	144382640	rs7839193	T	C	100	PASS	AC=4428;AF=0.884185;AN=5008;NS=2504;DP=19792;EAS_AF=0.8393;AMR_AF=0.9078;AFR_AF=0.8911;EUR_AF=0.8598;SAS_AF=0.9294;AA=C|||;VT=SNP
8	144383008	rs10105037	G	A	100	PASS	AC=2274;AF=0.454073;AN=5008;NS=2504;DP=16333;EAS_AF=0.6726;AMR_AF=0.6326;AFR_AF=0.0393;EUR_AF=0.4583;SAS_AF=0.6585;AA=G|||;VT=SNP
8	144383825	rs13263083	G	C	100	PASS	AC=307;AF=0.0613019;AN=5008;NS=2504;DP=12515;EAS_AF=0.0893;AMR_AF=0.0663;AFR_AF=0.0242;EUR_AF=0.0905;SAS_AF=0.0491;AA=G|||;VT=SNP
8	144383877	rs28617552	G	A	100	PASS	AC=2571;AF=0.513379;AN=5008;NS=2504;DP=14773;EAS_AF=0.6726;AMR_AF=0.647;AFR_AF=0.2572;EUR_AF=0.4583;SAS_AF=0.6575;AA=G|||;VT=SNP
8	144384201	rs28497635	T	C	100	PASS	AC=2572;AF=0.513578;AN=5008;NS=2504;DP=14852;EAS_AF=0.6726;AMR_AF=0.647;AFR_AF=0.2572;EUR_AF=0.4583;SAS_AF=0.6585;AA=T|||;VT=SNP
8	144384291	rs34815225	C	T	100	PASS	AC=314;AF=0.0626997;AN=5008;NS=2504;DP=16696;EAS_AF=0.0893;AMR_AF=0.0663;AFR_AF=0.0242;EUR_AF=0.0905;SAS_AF=0.0562;AA=C|||;VT=SNP
8	144384417	rs28751962	G	A	100	PASS	AC=2573;AF=0.513778;AN=5008;NS=2504;DP=18012;EAS_AF=0.6726;AMR_AF=0.647;AFR_AF=0.2572;EUR_AF=0.4583;SAS_AF=0.6595;AA=G|||;VT=SNP
8	144384454	rs28695627	A	G	100	PASS	AC=2290;AF=0.457268;AN=5008;NS=2504;DP=17986;EAS_AF=0.6736;AMR_AF=0.634;AFR_AF=0.0492;EUR_AF=0.4592;SAS_AF=0.6585;AA=A|||;VT=SNP
8	144384567	rs28406421	T	C	100	PASS	AC=2289;AF=0.457069;AN=5008;NS=2504;DP=17949;EAS_AF=0.6726;AMR_AF=0.634;AFR_AF=0.0492;EUR_AF=0.4592;SAS_AF=0.6585;AA=T|||;VT=SNP
8	144384671	rs7386943	G	A	100	PASS	AC=2289;AF=0.457069;AN=5008;NS=2504;DP=19369;EAS_AF=0.6726;AMR_AF=0.634;AFR_AF=0.0492;EUR_AF=0.4592;SAS_AF=0.6585;AA=G|||;VT=SNP
8	144384688	rs7844641	A	G	100	PASS	AC=1440;AF=0.28754;AN=5008;NS=2504;DP=19263;EAS_AF=0.0774;AMR_AF=0.1873;AFR_AF=0.5318;EUR_AF=0.3101;SAS_AF=0.2219;AA=A|||;VT=SNP
8	144384873	rs2011126	G	A	100	PASS	AC=2276;AF=0.454473;AN=5008;NS=2504;DP=14409;EAS_AF=0.6726;AMR_AF=0.634;AFR_AF=0.0393;EUR_AF=0.4592;SAS_AF=0.6585;AA=G|||;VT=SNP
8	144385531	rs11776460	C	G	100	PASS	AC=2275;AF=0.454273;AN=5008;NS=2504;DP=11336;EAS_AF=0.6716;AMR_AF=0.634;AFR_AF=0.0393;EUR_AF=0.4592;SAS_AF=0.6585;AA=C|||;VT=SNP
8	144385738	rs7829405	G	A	100	PASS	AC=1437;AF=0.286941;AN=5008;NS=2504;DP=15439;EAS_AF=0.0774;AMR_AF=0.1859;AFR_AF=0.5303;EUR_AF=0.3101;SAS_AF=0.2219;AA=G|||;VT=SNP
8	144385803	rs878238	T	C	100	PASS	AC=4432;AF=0.884984;AN=5008;NS=2504;DP=13499;EAS_AF=0.8383;AMR_AF=0.9078;AFR_AF=0.8941;EUR_AF=0.8608;SAS_AF=0.9294;AA=C|||;VT=SNP
8	144386271	rs7386885	T	C	100	PASS	AC=2689;AF=0.536941;AN=5008;NS=2504;DP=19002;EAS_AF=0.6716;AMR_AF=0.6556;AFR_AF=0.3404;EUR_AF=0.4602;SAS_AF=0.6585;AA=C|||;VT=SNP
8	144386442	rs4416835	T	C	100	PASS	AC=4571;AF=0.91274;AN=5008;NS=2504;DP=17576;EAS_AF=0.8383;AMR_AF=0.9207;AFR_AF=0.9902;EUR_AF=0.8638;SAS_AF=0.9294;AA=C|||;VT=SNP
8	144387057	rs13282881	G	A	100	PASS	AC=2708;AF=0.540735;AN=5008;NS=2504;DP=18817;EAS_AF=0.6726;AMR_AF=0.6571;AFR_AF=0.3533;EUR_AF=0.4602;SAS_AF=0.6585;AA=A|||;VT=SNP
8	144387115	rs13263129	T	G	100	PASS	AC=2706;AF=0.540335;AN=5008;NS=2504;DP=21114;EAS_AF=0.6716;AMR_AF=0.6571;AFR_AF=0.3525;EUR_AF=0.4602;SAS_AF=0.6585;AA=G|||;VT=SNP
8	144387485	rs1122242	C	T	100	PASS	AC=2290;AF=0.457268;AN=5008;NS=2504;DP=19152;EAS_AF=0.6716;AMR_AF=0.634;AFR_AF=0.0507;EUR_AF=0.4592;SAS_AF=0.6585;AA=C|||;VT=SNP
8	144387780	rs9644250	G	T	100	PASS	AC=1973;AF=0.39397;AN=5008;NS=2504;DP=16315;EAS_AF=0.3115;AMR_AF=0.4193;AFR_AF=0.3442;EUR_AF=0.3519;SAS_AF=0.5716;AA=T|||;VT=SNP
8	144387833	rs9644251	T	A	100	PASS	AC=1852;AF=0.369808;AN=5008;NS=2504;DP=17307;EAS_AF=0.3115;AMR_AF=0.4107;AFR_AF=0.2579;EUR_AF=0.3509;SAS_AF=0.5716;AA=T|||;VT=SNP
8	144387919	rs4392912	A	G	100	PASS	AC=2593;AF=0.517772;AN=5008;NS=2504;DP=16722;EAS_AF=0.6726;AMR_AF=0.6499;AFR_AF=0.2693;EUR_AF=0.4592;SAS_AF=0.6605;AA=A|||;VT=SNP
8	144388011	rs4524810	C	T	100	PASS	AC=2590;AF=0.517173;AN=5008;NS=2504;DP=16024;EAS_AF=0.6716;AMR_AF=0.6484;AFR_AF=0.27;EUR_AF=0.4592;SAS_AF=0.6585;AA=C|||;VT=SNP
8	144388079	rs4604451	G	A	100	PASS	AC=2289;AF=0.457069;AN=5008;NS=2504;DP=13831;EAS_AF=0.6716;AMR_AF=0.634;AFR_AF=0.0499;EUR_AF=0.4592;SAS_AF=0.6585;AA=G|||;VT=SNP
8	144388546	rs7387474	C	G	100	PASS	AC=2577;AF=0.514577;AN=5008;NS=2504;DP=17438;EAS_AF=0.6706;AMR_AF=0.6427;AFR_AF=0.2526;EUR_AF=0.4602;SAS_AF=0.6728;AA=G|||;VT=SNP
8	144388669	rs7387487	C	G	100	PASS	AC=2309;AF=0.461062;AN=5008;NS=2504;DP=17231;EAS_AF=0.6935;AMR_AF=0.6311;AFR_AF=0.0393;EUR_AF=0.4592;SAS_AF=0.6728;AA=C|||;VT=SNP
8	144388846	rs13275443	T	C	100	PASS	AC=2948;AF=0.588658;AN=5008;NS=2504;DP=17878;EAS_AF=0.6726;AMR_AF=0.6715;AFR_AF=0.5166;EUR_AF=0.4592;SAS_AF=0.6738;AA=C|||;VT=SNP
8	144388854	rs13260260	G	A	100	PASS	AC=2416;AF=0.482428;AN=5008;NS=2504;DP=17669;EAS_AF=0.6726;AMR_AF=0.6427;AFR_AF=0.1324;EUR_AF=0.4563;SAS_AF=0.6728;AA=G|||;VT=SNP
8	144388860	rs13260269	G	C	100	PASS	AC=2419;AF=0.483027;AN=5008;NS=2504;DP=17544;EAS_AF=0.6726;AMR_AF=0.6427;AFR_AF=0.1324;EUR_AF=0.4583;SAS_AF=0.6738;AA=G|||;VT=SNP
8	144389205	rs28549024	T	C	100	PASS	AC=2650;AF=0.529153;AN=5008;NS=2504;DP=15124;EAS_AF=0.6726;AMR_AF=0.647;AFR_AF=0.3041;EUR_AF=0.4602;SAS_AF=0.6728;AA=C|||;VT=SNP
8	144389516	rs11136284	A	G	100	PASS	AC=4507;AF=0.89996;AN=5008;NS=2504;DP=15233;EAS_AF=0.8383;AMR_AF=0.9222;AFR_AF=0.9425;EUR_AF=0.8618;SAS_AF=0.9294;AA=-|||;VT=SNP
8	144390700	rs62524710	T	A	100	PASS	AC=2582;AF=0.515575;AN=5008;NS=2504;DP=16179;EAS_AF=0.6716;AMR_AF=0.6455;AFR_AF=0.2542;EUR_AF=0.4592;SAS_AF=0.6738;AA=T|||;VT=SNP
8	144390951	rs11774295	G	A	100	PASS	AC=2467;AF=0.492612;AN=5008;NS=2504;DP=15446;EAS_AF=0.6726;AMR_AF=0.6455;AFR_AF=0.1702;EUR_AF=0.4592;SAS_AF=0.6687;AA=G|||;VT=SNP
8	144391001	rs35739827	G	A	100	PASS	AC=312;AF=0.0623003;AN=5008;NS=2504;DP=14597;EAS_AF=0.0893;AMR_AF=0.0677;AFR_AF=0.0234;EUR_AF=0.0915;SAS_AF=0.0532;AA=g|||;VT=SNP
8	144391106	rs6986327	A	G	100	PASS	AC=3627;AF=0.724241;AN=5008;NS=2504;DP=15470;EAS_AF=0.7609;AMR_AF=0.7594;AFR_AF=0.8094;EUR_AF=0.5537;SAS_AF=0.7219;AA=G|||;VT=SNP
8	144391452	rs11136285	G	A	100	PASS	AC=3083;AF=0.615615;AN=5008;NS=2504;DP=14882;EAS_AF=0.7619;AMR_AF=0.7205;AFR_AF=0.4183;EUR_AF=0.5497;SAS_AF=0.7249;AA=A|||;VT=SNP
8	144391728	rs7386475	A	G	100	PASS	AC=2928;AF=0.584665;AN=5008;NS=2504;DP=16875;EAS_AF=0.7976;AMR_AF=0.7133;AFR_AF=0.2746;EUR_AF=0.5517;SAS_AF=0.727;AA=G|||;VT=SNP
8	144391796	rs10088567	G	A	100	PASS	AC=2298;AF=0.458866;AN=5008;NS=2504;DP=17174;EAS_AF=0.6706;AMR_AF=0.6326;AFR_AF=0.0484;EUR_AF=0.4592;SAS_AF=0.6718;AA=g|||;VT=SNP
8	144391873	rs10105378	A	G	100	PASS	AC=2872;AF=0.573482;AN=5008;NS=2504;DP=17884;EAS_AF=0.7609;AMR_AF=0.7118;AFR_AF=0.2625;EUR_AF=0.5507;SAS_AF=0.726;AA=A|||;VT=SNP
8	144392368	rs2293925	G	A	100	PASS	AC=2288;AF=0.456869;AN=5008;NS=2504;DP=17622;EAS_AF=0.6716;AMR_AF=0.6326;AFR_AF=0.0393;EUR_AF=0.4592;SAS_AF=0.6728;AA=G|||;VT=SNP;EX_TARGET
8	144392602	rs13256542	C	T	100	PASS	AC=2891;AF=0.577276;AN=5008;NS=2504;DP=16901;EAS_AF=0.7599;AMR_AF=0.7118;AFR_AF=0.2784;EUR_AF=0.5497;SAS_AF=0.726;AA=C|||;VT=SNP
8	144393025	rs6997070	A	G	100	PASS	AC=4562;AF=0.910942;AN=5008;NS=2504;DP=15469;EAS_AF=0.8383;AMR_AF=0.9236;AFR_AF=0.9818;EUR_AF=0.8638;SAS_AF=0.9294;AA=G|||;VT=SNP
8	144393191	rs7002111	T	C	100	PASS	AC=4575;AF=0.913538;AN=5008;NS=2504;DP=13142;EAS_AF=0.8393;AMR_AF=0.9251;AFR_AF=0.9902;EUR_AF=0.8638;SAS_AF=0.9294;AA=C|||;VT=SNP
8	144393459	rs7002559	T	C	100	PASS	AC=4508;AF=0.90016;AN=5008;NS=2504;DP=14494;EAS_AF=0.8393;AMR_AF=0.9222;AFR_AF=0.9425;EUR_AF=0.8618;SAS_AF=0.9294;AA=C|||;VT=SNP
8	144394292	rs10088412	A	C	100	PASS	AC=2894;AF=0.577875;AN=5008;NS=2504;DP=15714;EAS_AF=0.7619;AMR_AF=0.7118;AFR_AF=0.2791;EUR_AF=0.5497;SAS_AF=0.726;AA=A|||;VT=SNP
8	144394687	rs6558347	G	T	100	PASS	AC=1420;AF=0.283546;AN=5008;NS=2504;DP=17471;EAS_AF=0.0774;AMR_AF=0.1916;AFR_AF=0.528;EUR_AF=0.3101;SAS_AF=0.2035;AA=G|||;VT=SNP
8	144394845	rs12156025	A	T	100	PASS	AC=2296;AF=0.458466;AN=5008;NS=2504;DP=20559;EAS_AF=0.6726;AMR_AF=0.6354;AFR_AF=0.0393;EUR_AF=0.4642;SAS_AF=0.6728;AA=A|||;VT=SNP
8	144394912	rs66613637	T	A	100	PASS	AC=593;AF=0.118411;AN=5008;NS=2504;DP=20929;EAS_AF=0.0893;AMR_AF=0.0793;AFR_AF=0.2307;EUR_AF=0.0905;SAS_AF=0.0532;AA=t|||;VT=SNP
8	144394987	rs34589890	T	C	100	PASS	AC=363;AF=0.072484;AN=5008;NS=2504;DP=21359;EAS_AF=0.0893;AMR_AF=0.0735;AFR_AF=0.0598;EUR_AF=0.0905;SAS_AF=0.0532;AA=C|||;VT=SNP
8	144395504	rs9801717	C	T	100	PASS	AC=2894;AF=0.577875;AN=5008;NS=2504;DP=17107;EAS_AF=0.7619;AMR_AF=0.7118;AFR_AF=0.2791;EUR_AF=0.5497;SAS_AF=0.726;AA=T|||;VT=SNP
8	144395569	rs9801820	A	G	100	PASS	AC=2894;AF=0.577875;AN=5008;NS=2504;DP=17047;EAS_AF=0.7619;AMR_AF=0.7118;AFR_AF=0.2791;EUR_AF=0.5497;SAS_AF=0.726;AA=A|||;VT=SNP
8	144395947	rs11783217	A	C	100	PASS	AC=3011;AF=0.601238;AN=5008;NS=2504;DP=15530;EAS_AF=0.7619;AMR_AF=0.7205;AFR_AF=0.3623;EUR_AF=0.5507;SAS_AF=0.726;AA=C|||;VT=SNP
8	144396396	rs10099996	T	C	100	PASS	AC=2895;AF=0.578075;AN=5008;NS=2504;DP=17143;EAS_AF=0.7619;AMR_AF=0.7118;AFR_AF=0.2799;EUR_AF=0.5497;SAS_AF=0.726;AA=C|||;VT=SNP
8	144396594	rs58116767	C	T	100	PASS	AC=1496;AF=0.298722;AN=5008;NS=2504;DP=14411;EAS_AF=0.0774;AMR_AF=0.2017;AFR_AF=0.5794;EUR_AF=0.3111;SAS_AF=0.2035;AA=C|||;VT=SNP
8	144396620	rs34719060	C	T	100	PASS	AC=593;AF=0.118411;AN=5008;NS=2504;DP=13446;EAS_AF=0.0893;AMR_AF=0.0793;AFR_AF=0.2307;EUR_AF=0.0905;SAS_AF=0.0532;AA=C|||;VT=SNP
8	144396633	rs62524727	G	A	100	PASS	AC=119;AF=0.023762;AN=5008;NS=2504;DP=12938;EAS_AF=0.0099;AMR_AF=0.0216;AFR_AF=0.0159;EUR_AF=0.0447;SAS_AF=0.0286;AA=G|||;VT=SNP
8	144396816	rs13275666	A	G	100	PASS	AC=2896;AF=0.578275;AN=5008;NS=2504;DP=12617;EAS_AF=0.7619;AMR_AF=0.7118;AFR_AF=0.2806;EUR_AF=0.5497;SAS_AF=0.726;AA=a|||;VT=SNP
8	144396960	rs13274388	T	C	100	PASS	AC=2289;AF=0.457069;AN=5008;NS=2504;DP=16136;EAS_AF=0.6726;AMR_AF=0.6326;AFR_AF=0.0393;EUR_AF=0.4592;SAS_AF=0.6728;AA=T|||;VT=SNP
8	144396996	rs28459442	G	T	100	PASS	AC=1496;AF=0.298722;AN=5008;NS=2504;DP=17711;EAS_AF=0.0774;AMR_AF=0.2017;AFR_AF=0.5794;EUR_AF=0.3111;SAS_AF=0.2035;AA=G|||;VT=SNP
8	144397044	rs13274702	T	C	100	PASS	AC=2289;AF=0.457069;AN=5008;NS=2504;DP=18731;EAS_AF=0.6726;AMR_AF=0.6326;AFR_AF=0.0393;EUR_AF=0.4592;SAS_AF=0.6728;AA=T|||;VT=SNP
8	144397065	rs57383258	A	G	100	PASS	AC=310;AF=0.061901;AN=5008;NS=2504;DP=18676;EAS_AF=0.0893;AMR_AF=0.0663;AFR_AF=0.0234;EUR_AF=0.0905;SAS_AF=0.0532;AA=A|||;VT=SNP
8	144397097	rs13265898	A	G	100	PASS	AC=2306;AF=0.460463;AN=5008;NS=2504;DP=17520;EAS_AF=0.6726;AMR_AF=0.6326;AFR_AF=0.0514;EUR_AF=0.4602;SAS_AF=0.6728;AA=a|||;VT=SNP
8	144397172	rs7459839	C	T	100	PASS	AC=2886;AF=0.576278;AN=5008;NS=2504;DP=17364;EAS_AF=0.7599;AMR_AF=0.7118;AFR_AF=0.2761;EUR_AF=0.5487;SAS_AF=0.7249;AA=C|||;VT=SNP
8	144397179	rs13259858	G	A	100	PASS	AC=2890;AF=0.577077;AN=5008;NS=2504;DP=17433;EAS_AF=0.7599;AMR_AF=0.7133;AFR_AF=0.2784;EUR_AF=0.5487;SAS_AF=0.7249;AA=g|||;VT=SNP
8	144397461	rs112796609	G	A	100	PASS	AC=716;AF=0.142971;AN=5008;NS=2504;DP=22365;EAS_AF=0.0774;AMR_AF=0.1513;AFR_AF=0.0204;EUR_AF=0.3062;SAS_AF=0.2025;AA=G|||;VT=SNP
8	144397558	rs13260981	G	A	100	PASS	AC=2290;AF=0.457268;AN=5008;NS=2504;DP=19720;EAS_AF=0.6736;AMR_AF=0.6326;AFR_AF=0.0393;EUR_AF=0.4602;SAS_AF=0.6718;AA=G|||;VT=SNP
8	144397570	rs13260989	G	A	100	PASS	AC=2302;AF=0.459665;AN=5008;NS=2504;DP=19732;EAS_AF=0.6736;AMR_AF=0.6326;AFR_AF=0.0484;EUR_AF=0.4602;SAS_AF=0.6718;AA=G|||;VT=SNP
8	144397688	rs28437861	C	T	100	PASS	AC=594;AF=0.11861;AN=5008;NS=2504;DP=16305;EAS_AF=0.0893;AMR_AF=0.0793;AFR_AF=0.2307;EUR_AF=0.0905;SAS_AF=0.0542;AA=C|||;VT=SNP
8	144397694	rs7815223	C	T	100	PASS	AC=1490;AF=0.297524;AN=5008;NS=2504;DP=16441;EAS_AF=0.0774;AMR_AF=0.2017;AFR_AF=0.5749;EUR_AF=0.3111;SAS_AF=0.2035;AA=C|||;VT=SNP
8	144397696	rs28432960	A	G	100	PASS	AC=594;AF=0.11861;AN=5008;NS=2504;DP=16390;EAS_AF=0.0893;AMR_AF=0.0793;AFR_AF=0.2307;EUR_AF=0.0905;SAS_AF=0.0542;AA=G|||;VT=SNP
8	144398029	rs13275896	A	G	100	PASS	AC=3029;AF=0.604832;AN=5008;NS=2504;DP=14335;EAS_AF=0.7619;AMR_AF=0.7305;AFR_AF=0.3623;EUR_AF=0.5616;SAS_AF=0.726;AA=G|||;VT=SNP
8	144398123	rs2293928	G	C	100	PASS	AC=2294;AF=0.458067;AN=5008;NS=2504;DP=14306;EAS_AF=0.6726;AMR_AF=0.6326;AFR_AF=0.0439;EUR_AF=0.4592;SAS_AF=0.6718;AA=G|||;VT=SNP;EX_TARGET
8	144398132	rs2293927	T	C	100	PASS	AC=2894;AF=0.577875;AN=5008;NS=2504;DP=14378;EAS_AF=0.7619;AMR_AF=0.7118;AFR_AF=0.2791;EUR_AF=0.5497;SAS_AF=0.726;AA=C|||;VT=SNP;EX_TARGET
8	144398396	rs2293926	C	T	100	PASS	AC=2301;AF=0.459465;AN=5008;NS=2504;DP=15111;EAS_AF=0.6726;AMR_AF=0.6326;AFR_AF=0.0492;EUR_AF=0.4592;SAS_AF=0.6718;AA=C|||;VT=SNP
8	144399130	rs7824152	C	T	100	PASS	AC=593;AF=0.118411;AN=5008;NS=2504;DP=16081;EAS_AF=0.0893;AMR_AF=0.0793;AFR_AF=0.2292;EUR_AF=0.0905;SAS_AF=0.0552;AA=C|||;VT=SNP
8	144399147	rs12676285	G	T	100	PASS	AC=2289;AF=0.457069;AN=5008;NS=2504;DP=16006;EAS_AF=0.6726;AMR_AF=0.6326;AFR_AF=0.0401;EUR_AF=0.4592;SAS_AF=0.6718;AA=G|||;VT=SNP
8	144399336	rs7845253	G	A	100	PASS	AC=2879;AF=0.57488;AN=5008;NS=2504;DP=16225;EAS_AF=0.7629;AMR_AF=0.7118;AFR_AF=0.267;EUR_AF=0.5497;SAS_AF=0.726;AA=G|||;VT=SNP
8	144399419	rs2272638	G	A	100	PASS	AC=3014;AF=0.601837;AN=5008;NS=2504;DP=16008;EAS_AF=0.7629;AMR_AF=0.7205;AFR_AF=0.3638;EUR_AF=0.5507;SAS_AF=0.726;AA=g|||;VT=SNP
8	144399885	rs2272637	A	C	100	PASS	AC=2883;AF=0.575679;AN=5008;NS=2504;DP=13946;EAS_AF=0.752;AMR_AF=0.7104;AFR_AF=0.2791;EUR_AF=0.5497;SAS_AF=0.726;AA=C|||;VT=SNP;EX_TARGET
8	144399886	rs2272636	G	T	100	PASS	AC=2883;AF=0.575679;AN=5008;NS=2504;DP=14004;EAS_AF=0.752;AMR_AF=0.7104;AFR_AF=0.2791;EUR_AF=0.5497;SAS_AF=0.726;AA=T|||;VT=SNP;EX_TARGET
8	144400036	rs11780593	C	T	100	PASS	AC=1044;AF=0.208466;AN=5008;NS=2504;DP=15843;EAS_AF=0.2788;AMR_AF=0.2133;AFR_AF=0.0098;EUR_AF=0.2396;SAS_AF=0.3691;AA=C|||;VT=SNP
8	144400065	rs2272635	C	T	100	PASS	AC=1391;AF=0.277756;AN=5008;NS=2504;DP=15723;EAS_AF=0.0774;AMR_AF=0.1873;AFR_AF=0.5083;EUR_AF=0.3101;SAS_AF=0.2035;AA=C|||;VT=SNP
8	144400089	rs2272634	C	T	100	PASS	AC=2301;AF=0.459465;AN=5008;NS=2504;DP=15779;EAS_AF=0.6726;AMR_AF=0.6326;AFR_AF=0.0492;EUR_AF=0.4592;SAS_AF=0.6718;AA=C|||;VT=SNP
8	144400926	rs57623971	C	T	100	PASS	AC=594;AF=0.11861;AN=5008;NS=2504;DP=14646;EAS_AF=0.0893;AMR_AF=0.0807;AFR_AF=0.23;EUR_AF=0.0905;SAS_AF=0.0542;AA=C|||;VT=SNP
8	144400991	rs7388488	T	C	100	PASS	AC=4508;AF=0.90016;AN=5008;NS=2504;DP=16453;EAS_AF=0.8393;AMR_AF=0.9222;AFR_AF=0.9425;EUR_AF=0.8618;SAS_AF=0.9294;AA=C|||;VT=SNP
8	144401846	rs724037	T	G	100	PASS	AC=2902;AF=0.579473;AN=5008;NS=2504;DP=15216;EAS_AF=0.7619;AMR_AF=0.7118;AFR_AF=0.2852;EUR_AF=0.5497;SAS_AF=0.726;AA=G|||;VT=SNP
8	144402153	rs2012294	G	C	100	PASS	AC=2903;AF=0.579673;AN=5008;NS=2504;DP=13015;EAS_AF=0.7619;AMR_AF=0.7133;AFR_AF=0.2852;EUR_AF=0.5497;SAS_AF=0.726;AA=G|||;VT=SNP
8	144402324	rs190828250	G	C	100	PASS	AC=79;AF=0.0157748;AN=5008;NS=2504;DP=15660;EAS_AF=0.002;AMR_AF=0.0793;AFR_AF=0;EUR_AF=0.0109;SAS_AF=0.0112;AA=G|||;VT=SNP
8	144402338	rs62524728	A	G	100	PASS	AC=4502;AF=0.898962;AN=5008;NS=2504;DP=14714;EAS_AF=0.8393;AMR_AF=0.9193;AFR_AF=0.9395;EUR_AF=0.8618;SAS_AF=0.9294;AA=a|||;VT=SNP
8	144402446	rs11784916	T	C	100	PASS	AC=2903;AF=0.579673;AN=5008;NS=2504;DP=11360;EAS_AF=0.7619;AMR_AF=0.7133;AFR_AF=0.2852;EUR_AF=0.5497;SAS_AF=0.726;AA=-|||;VT=SNP
8	144402521	rs111974971	C	T	100	PASS	AC=586;AF=0.117013;AN=5008;NS=2504;DP=14544;EAS_AF=0.0893;AMR_AF=0.0807;AFR_AF=0.2239;EUR_AF=0.0905;SAS_AF=0.0542;AA=C|||;VT=SNP
8	144402781	rs7387093	G	A	100	PASS	AC=2903;AF=0.579673;AN=5008;NS=2504;DP=19220;EAS_AF=0.7619;AMR_AF=0.7133;AFR_AF=0.2852;EUR_AF=0.5497;SAS_AF=0.726;AA=G|||;VT=SNP
8	144402864	rs72701716	G	A	100	PASS	AC=862;AF=0.172125;AN=5008;NS=2504;DP=19348;EAS_AF=0.0774;AMR_AF=0.1599;AFR_AF=0.1263;EUR_AF=0.3062;SAS_AF=0.2025;AA=G|||;VT=SNP
8	144403018	rs1078329	A	G	100	PASS	AC=2903;AF=0.579673;AN=5008;NS=2504;DP=18252;EAS_AF=0.7619;AMR_AF=0.7133;AFR_AF=0.2852;EUR_AF=0.5497;SAS_AF=0.726;AA=G|||;VT=SNP
8	144403292	rs12680237	C	T	100	PASS	AC=2156;AF=0.430511;AN=5008;NS=2504;DP=17185;EAS_AF=0.6528;AMR_AF=0.5533;AFR_AF=0.0393;EUR_AF=0.4483;SAS_AF=0.6247;AA=C|||;VT=SNP
8	144403449	rs61631623	G	A	100	PASS	AC=602;AF=0.120208;AN=5008;NS=2504;DP=15373;EAS_AF=0.0893;AMR_AF=0.0807;AFR_AF=0.236;EUR_AF=0.0905;SAS_AF=0.0542;AA=G|||;VT=SNP;EX_TARGET
8	144403485	rs11544482	G	C	100	PASS	AC=1374;AF=0.274361;AN=5008;NS=2504;DP=14886;EAS_AF=0.0774;AMR_AF=0.1873;AFR_AF=0.4962;EUR_AF=0.3101;SAS_AF=0.2025;AA=G|||;VT=SNP;EX_TARGET
8	144405946	rs12681973	C	T	100	PASS	AC=1380;AF=0.275559;AN=5008;NS=2504;DP=20758;EAS_AF=0.0774;AMR_AF=0.1873;AFR_AF=0.5;EUR_AF=0.3101;SAS_AF=0.2035;AA=C|||;VT=SNP
8	144406043	rs67074137	C	A	100	PASS	AC=686;AF=0.136981;AN=5008;NS=2504;DP=19248;EAS_AF=0.0982;AMR_AF=0.0922;AFR_AF=0.2791;EUR_AF=0.0934;SAS_AF=0.0613;AA=A|||;VT=SNP
8	144406579	rs3812435	G	A	100	PASS	AC=594;AF=0.11861;AN=5008;NS=2504;DP=15610;EAS_AF=0.0883;AMR_AF=0.0807;AFR_AF=0.2307;EUR_AF=0.0905;SAS_AF=0.0542;AA=g|||;VT=SNP;EX_TARGET
8	144406627	rs3829018	G	A	100	PASS	AC=601;AF=0.120008;AN=5008;NS=2504;DP=17869;EAS_AF=0.0883;AMR_AF=0.0807;AFR_AF=0.236;EUR_AF=0.0905;SAS_AF=0.0542;AA=G|||;VT=SNP;EX_TARGET
8	144406705	rs11544484	C	T	100	PASS	AC=1381;AF=0.275759;AN=5008;NS=2504;DP=18410;EAS_AF=0.0754;AMR_AF=0.1873;AFR_AF=0.5015;EUR_AF=0.3121;SAS_AF=0.2025;AA=C|||;VT=SNP;EX_TARGET
8	144406881	rs12680498	G	A	100	PASS	AC=2276;AF=0.454473;AN=5008;NS=2504;DP=19970;EAS_AF=0.6706;AMR_AF=0.6326;AFR_AF=0.0378;EUR_AF=0.4553;SAS_AF=0.6677;AA=G|||;VT=SNP
8	144406926	rs13250865	T	C	100	PASS	AC=317;AF=0.0632987;AN=5008;NS=2504;DP=17246;EAS_AF=0.0893;AMR_AF=0.0692;AFR_AF=0.0265;EUR_AF=0.0905;SAS_AF=0.0542;AA=T|||;VT=SNP
8	144407008	rs57772271	G	A	100	PASS	AC=1456;AF=0.290735;AN=5008;NS=2504;DP=18386;EAS_AF=0.0784;AMR_AF=0.1974;AFR_AF=0.5522;EUR_AF=0.3101;SAS_AF=0.2025;AA=G|||;VT=SNP
8	144407164	rs7386111	T	C	100	PASS	AC=4575;AF=0.913538;AN=5008;NS=2504;DP=19526;EAS_AF=0.8393;AMR_AF=0.9251;AFR_AF=0.9902;EUR_AF=0.8638;SAS_AF=0.9294;AA=C|||;VT=SNP
8	144407861	rs56021206	A	G	100	PASS	AC=1065;AF=0.21266;AN=5008;NS=2504;DP=16789;EAS_AF=0.2877;AMR_AF=0.2147;AFR_AF=0.0106;EUR_AF=0.2406;SAS_AF=0.3783;AA=A|||;VT=SNP
8	144408105	rs34617726	C	T	100	PASS	AC=705;AF=0.140775;AN=5008;NS=2504;DP=17439;EAS_AF=0.3462;AMR_AF=0.2363;AFR_AF=0.0083;EUR_AF=0.1054;SAS_AF=0.0767;AA=C|||;VT=SNP
8	144408616	rs3829019	G	A	100	PASS	AC=1448;AF=0.289137;AN=5008;NS=2504;DP=9374;EAS_AF=0.0794;AMR_AF=0.196;AFR_AF=0.5514;EUR_AF=0.3042;SAS_AF=0.2014;AA=G|||;VT=SNP
8	144408781	rs3829020	G	A	100	PASS	AC=491;AF=0.0980431;AN=5008;NS=2504;DP=19640;EAS_AF=0.0962;AMR_AF=0.0764;AFR_AF=0.149;EUR_AF=0.0905;SAS_AF=0.0542;AA=G|||;VT=SNP
8	144408902	rs6558348	T	C	100	PASS	AC=4008;AF=0.800319;AN=5008;NS=2504;DP=21166;EAS_AF=0.7431;AMR_AF=0.8458;AFR_AF=0.7927;EUR_AF=0.7684;SAS_AF=0.8701;AA=C|||;VT=SNP
8	144408942	rs6558349	C	T	100	PASS	AC=4119;AF=0.822484;AN=5008;NS=2504;DP=20058;EAS_AF=0.7421;AMR_AF=0.8487;AFR_AF=0.8767;EUR_AF=0.7674;SAS_AF=0.8701;AA=T|||;VT=SNP
8	144410724	rs74356698	C	T	100	PASS	AC=1041;AF=0.207867;AN=5008;NS=2504;DP=18993;EAS_AF=0.2748;AMR_AF=0.2133;AFR_AF=0.0098;EUR_AF=0.2406;SAS_AF=0.3691;AA=C|||;VT=SNP
8	144410749	rs10283197	C	T	100	PASS	AC=2245;AF=0.448283;AN=5008;NS=2504;DP=19252;EAS_AF=0.6548;AMR_AF=0.6268;AFR_AF=0.0371;EUR_AF=0.4662;SAS_AF=0.6462;AA=C|||;VT=SNP
8	144410798	rs2450771	A	G	100	PASS	AC=3935;AF=0.785743;AN=5008;NS=2504;DP=20620;EAS_AF=0.744;AMR_AF=0.8343;AFR_AF=0.7337;EUR_AF=0.7724;SAS_AF=0.8783;AA=G|||;VT=SNP
8	144410944	rs35643226	A	C	100	PASS	AC=2265;AF=0.452276;AN=5008;NS=2504;DP=18656;EAS_AF=0.6548;AMR_AF=0.634;AFR_AF=0.0461;EUR_AF=0.4682;SAS_AF=0.6472;AA=C|||;VT=SNP
8	144411018	rs2467895	A	G	100	PASS	AC=3893;AF=0.777356;AN=5008;NS=2504;DP=18433;EAS_AF=0.744;AMR_AF=0.8429;AFR_AF=0.6959;EUR_AF=0.7734;SAS_AF=0.8793;AA=G|||;VT=SNP
8	144411759	rs3812436	T	C	100	PASS	AC=3101;AF=0.619209;AN=5008;NS=2504;DP=17256;EAS_AF=0.7341;AMR_AF=0.6398;AFR_AF=0.5295;EUR_AF=0.5686;SAS_AF=0.6595;AA=T|||;VT=SNP
8	144411767	rs2467894	C	A	100	PASS	AC=3140;AF=0.626997;AN=5008;NS=2504;DP=17297;EAS_AF=0.5248;AMR_AF=0.5504;AFR_AF=0.8253;EUR_AF=0.5109;SAS_AF=0.638;AA=A|||;VT=SNP
8	144412774	rs2956267	G	A	100	PASS	AC=855;AF=0.170727;AN=5008;NS=2504;DP=17549;EAS_AF=0.0813;AMR_AF=0.0648;AFR_AF=0.4516;EUR_AF=0.0696;SAS_AF=0.0624;AA=G|||;VT=SNP
8	144412977	rs56713113	A	T	100	PASS	AC=268;AF=0.0535144;AN=5008;NS=2504;DP=15611;EAS_AF=0.0813;AMR_AF=0.0548;AFR_AF=0.0015;EUR_AF=0.0805;SAS_AF=0.0665;AA=A|||;VT=SNP
8	144413128	rs117790855	G	A	100	PASS	AC=553;AF=0.110423;AN=5008;NS=2504;DP=13563;EAS_AF=0.1597;AMR_AF=0.1326;AFR_AF=0.0053;EUR_AF=0.0805;SAS_AF=0.2168;AA=G|||;VT=SNP
8	144413416	rs2450772	G	A	100	PASS	AC=940;AF=0.1877;AN=5008;NS=2504;DP=16339;EAS_AF=0.0813;AMR_AF=0.0893;AFR_AF=0.4629;EUR_AF=0.1103;SAS_AF=0.0746;AA=A|||;VT=SNP;EX_TARGET
8	144413757	rs4874143	G	A	100	PASS	AC=3244;AF=0.647764;AN=5008;NS=2504;DP=15167;EAS_AF=0.6984;AMR_AF=0.8055;AFR_AF=0.2595;EUR_AF=0.7763;SAS_AF=0.8763;AA=G|||;VT=SNP
8	144414151	rs34012614	G	A	100	PASS	AC=507;AF=0.101238;AN=5008;NS=2504;DP=12723;EAS_AF=0.2331;AMR_AF=0.1787;AFR_AF=0.003;EUR_AF=0.0527;SAS_AF=0.093;AA=G|||;VT=SNP
8	144414225	rs13277428	A	G	100	PASS	AC=264;AF=0.0527157;AN=5008;NS=2504;DP=12319;EAS_AF=0.0813;AMR_AF=0.0548;AFR_AF=0.0015;EUR_AF=0.0785;SAS_AF=0.0644;AA=G|||;VT=SNP
8	144414439	rs13264140	C	T	100	PASS	AC=217;AF=0.0433307;AN=5008;NS=2504;DP=16881;EAS_AF=0.0794;AMR_AF=0.0548;AFR_AF=0.0015;EUR_AF=0.0785;SAS_AF=0.0184;AA=C|||;VT=SNP
8	144414616	rs34268352	C	T	100	PASS	AC=241;AF=0.048123;AN=5008;NS=2504;DP=17465;EAS_AF=0.0813;AMR_AF=0.0562;AFR_AF=0.0015;EUR_AF=0.0785;SAS_AF=0.0399;AA=C|||;VT=SNP
8	144415446	rs146751452	C	T	100	PASS	AC=135;AF=0.0269569;AN=5008;NS=2504;DP=14889;EAS_AF=0.0337;AMR_AF=0.0115;AFR_AF=0.0015;EUR_AF=0.0368;SAS_AF=0.0552;AA=C|||;VT=SNP
8	144415922	rs13275401	C	G	100	PASS	AC=263;AF=0.052516;AN=5008;NS=2504;DP=17400;EAS_AF=0.0813;AMR_AF=0.0562;AFR_AF=0.0015;EUR_AF=0.0785;SAS_AF=0.0624;AA=C|||;VT=SNP
8	144416111	rs77183228	G	A	100	PASS	AC=974;AF=0.194489;AN=5008;NS=2504;DP=19713;EAS_AF=0.2183;AMR_AF=0.2421;AFR_AF=0.0098;EUR_AF=0.2306;SAS_AF=0.3487;AA=G|||;VT=SNP
8	144416901	rs2450775	A	C	100	PASS	AC=1179;AF=0.235423;AN=5008;NS=2504;DP=9610;EAS_AF=0.0813;AMR_AF=0.1037;AFR_AF=0.6649;EUR_AF=0.0835;SAS_AF=0.0634;AA=c|||;VT=SNP;EX_TARGET
8	144417051	rs2956274	A	G	100	PASS	AC=4412;AF=0.88099;AN=5008;NS=2504;DP=6457;EAS_AF=0.7808;AMR_AF=0.9078;AFR_AF=0.9206;EUR_AF=0.8608;SAS_AF=0.9325;AA=G|||;VT=SNP;EX_TARGET
8	144417440	rs2450776	T	C	100	PASS	AC=1183;AF=0.236222;AN=5008;NS=2504;DP=17070;EAS_AF=0.0813;AMR_AF=0.1037;AFR_AF=0.6679;EUR_AF=0.0835;SAS_AF=0.0634;AA=C|||;VT=SNP
8	144417461	rs2450777	A	T	100	PASS	AC=4412;AF=0.88099;AN=5008;NS=2504;DP=17490;EAS_AF=0.7808;AMR_AF=0.9078;AFR_AF=0.9206;EUR_AF=0.8608;SAS_AF=0.9325;AA=T|||;VT=SNP
8	144417786	rs3812438	G	C	100	PASS	AC=263;AF=0.052516;AN=5008;NS=2504;DP=20358;EAS_AF=0.0813;AMR_AF=0.0562;AFR_AF=0.0015;EUR_AF=0.0785;SAS_AF=0.0624;AA=G|||;VT=SNP
8	144418449	rs13251309	C	T	100	PASS	AC=263;AF=0.052516;AN=5008;NS=2504;DP=16974;EAS_AF=0.0813;AMR_AF=0.0562;AFR_AF=0.0015;EUR_AF=0.0785;SAS_AF=0.0624;AA=C|||;VT=SNP
8	144419389	rs34132558	C	G	100	PASS	AC=263;AF=0.052516;AN=5008;NS=2504;DP=14887;EAS_AF=0.0813;AMR_AF=0.0562;AFR_AF=0.0015;EUR_AF=0.0785;SAS_AF=0.0624;AA=C|||;VT=SNP
8	144419432	rs2467944	T	C	100	PASS	AC=1180;AF=0.235623;AN=5008;NS=2504;DP=15419;EAS_AF=0.0813;AMR_AF=0.1037;AFR_AF=0.6657;EUR_AF=0.0835;SAS_AF=0.0634;AA=C|||;VT=SNP
8	144420030	rs2467943	T	C	100	PASS	AC=935;AF=0.186701;AN=5008;NS=2504;DP=16903;EAS_AF=0.0813;AMR_AF=0.0879;AFR_AF=0.4894;EUR_AF=0.0825;SAS_AF=0.0634;AA=T|||;VT=SNP
8	144420501	rs145132780	G	A	100	PASS	AC=135;AF=0.0269569;AN=5008;NS=2504;DP=14771;EAS_AF=0.0337;AMR_AF=0.0115;AFR_AF=0.0015;EUR_AF=0.0368;SAS_AF=0.0552;AA=G|||;VT=SNP
8	144420597	rs2087219	C	T	100	PASS	AC=263;AF=0.052516;AN=5008;NS=2504;DP=14125;EAS_AF=0.0813;AMR_AF=0.0562;AFR_AF=0.0015;EUR_AF=0.0785;SAS_AF=0.0624;AA=C|||;VT=SNP
8	144420695	rs2101433	C	G	100	PASS	AC=280;AF=0.0559105;AN=5008;NS=2504;DP=13832;EAS_AF=0.0813;AMR_AF=0.0562;AFR_AF=0.0144;EUR_AF=0.0785;SAS_AF=0.0624;AA=c|||;VT=SNP
8	144420720	rs2450778	A	G	100	PASS	AC=1179;AF=0.235423;AN=5008;NS=2504;DP=14433;EAS_AF=0.0813;AMR_AF=0.1037;AFR_AF=0.6649;EUR_AF=0.0835;SAS_AF=0.0634;AA=G|||;VT=SNP
8	144420930	rs10866910	C	T	100	PASS	AC=3113;AF=0.621605;AN=5008;NS=2504;DP=15677;EAS_AF=0.6984;AMR_AF=0.781;AFR_AF=0.1936;EUR_AF=0.7634;SAS_AF=0.862;AA=C|||;VT=SNP
8	144421504	rs7002579	G	A	100	PASS	AC=3055;AF=0.610024;AN=5008;NS=2504;DP=20852;EAS_AF=0.6994;AMR_AF=0.7709;AFR_AF=0.1543;EUR_AF=0.7634;SAS_AF=0.862;AA=G|||;VT=SNP
8	144421758	rs34858080	C	A	100	PASS	AC=264;AF=0.0527157;AN=5008;NS=2504;DP=17828;EAS_AF=0.0823;AMR_AF=0.0562;AFR_AF=0.0015;EUR_AF=0.0785;SAS_AF=0.0624;AA=C|||;VT=SNP
8	144423243	rs13272654	G	C	100	PASS	AC=264;AF=0.0527157;AN=5008;NS=2504;DP=13865;EAS_AF=0.0813;AMR_AF=0.0576;AFR_AF=0.0015;EUR_AF=0.0785;SAS_AF=0.0624;AA=G|||;VT=SNP
8	144423519	rs2980260	T	C	100	PASS	AC=941;AF=0.187899;AN=5008;NS=2504;DP=15729;EAS_AF=0.0813;AMR_AF=0.0879;AFR_AF=0.4939;EUR_AF=0.0825;SAS_AF=0.0634;AA=T|||;VT=SNP
8	144425221	rs7817165	A	G	100	PASS	AC=4113;AF=0.821286;AN=5008;NS=2504;DP=13717;EAS_AF=0.7083;AMR_AF=0.8458;AFR_AF=0.8616;EUR_AF=0.7863;SAS_AF=0.9018;AA=G|||;VT=SNP
8	144425247	rs7837655	C	A	100	PASS	AC=4138;AF=0.826278;AN=5008;NS=2504;DP=15213;EAS_AF=0.7847;AMR_AF=0.8516;AFR_AF=0.7912;EUR_AF=0.8161;SAS_AF=0.909;AA=A|||;VT=SNP
8	144425801	rs2450782	A	G	100	PASS	AC=4356;AF=0.869808;AN=5008;NS=2504;DP=20165;EAS_AF=0.7798;AMR_AF=0.9006;AFR_AF=0.8865;EUR_AF=0.8618;SAS_AF=0.9264;AA=G|||;VT=SNP
8	144426849	rs2467939	C	G	100	PASS	AC=4411;AF=0.880791;AN=5008;NS=2504;DP=17481;EAS_AF=0.7798;AMR_AF=0.9078;AFR_AF=0.9206;EUR_AF=0.8598;SAS_AF=0.9335;AA=G|||;VT=SNP
8	144427344	rs72701741	C	T	100	PASS	AC=861;AF=0.171925;AN=5008;NS=2504;DP=17354;EAS_AF=0.1706;AMR_AF=0.183;AFR_AF=0.0454;EUR_AF=0.3032;SAS_AF=0.2014;AA=C|||;VT=SNP
8	144427575	rs72701743	G	A	100	PASS	AC=147;AF=0.029353;AN=5008;NS=2504;DP=18793;EAS_AF=0.002;AMR_AF=0.0461;AFR_AF=0.0023;EUR_AF=0.0765;SAS_AF=0.0337;AA=G|||;VT=SNP
8	144427663	rs75051907	G	A	100	PASS	AC=266;AF=0.053115;AN=5008;NS=2504;DP=16929;EAS_AF=0.0833;AMR_AF=0.0562;AFR_AF=0.0015;EUR_AF=0.0785;SAS_AF=0.0634;AA=G|||;VT=SNP
8	144428185	rs2467933	C	G	100	PASS	AC=1198;AF=0.239217;AN=5008;NS=2504;DP=20973;EAS_AF=0.0833;AMR_AF=0.1052;AFR_AF=0.6762;EUR_AF=0.0835;SAS_AF=0.0644;AA=G|||;VT=SNP
8	144428720	rs2450745	C	A	100	PASS	AC=922;AF=0.184105;AN=5008;NS=2504;DP=16347;EAS_AF=0.0833;AMR_AF=0.0879;AFR_AF=0.4773;EUR_AF=0.0825;SAS_AF=0.0644;AA=A|||;VT=SNP
8	144429316	rs13279590	G	A	100	PASS	AC=267;AF=0.0533147;AN=5008;NS=2504;DP=11444;EAS_AF=0.0833;AMR_AF=0.0576;AFR_AF=0.0015;EUR_AF=0.0785;SAS_AF=0.0634;AA=G|||;VT=SNP
8	144429413	rs62523662	C	T	100	PASS	AC=654;AF=0.130591;AN=5008;NS=2504;DP=14416;EAS_AF=0.2887;AMR_AF=0.2334;AFR_AF=0.0068;EUR_AF=0.1163;SAS_AF=0.0767;AA=C|||;VT=SNP
8	144429760	rs111279127	A	T	100	PASS	AC=971;AF=0.19389;AN=5008;NS=2504;DP=16882;EAS_AF=0.2123;AMR_AF=0.2406;AFR_AF=0.0091;EUR_AF=0.2306;SAS_AF=0.3538;AA=A|||;VT=SNP
8	144430341	rs71520507	C	T	100	PASS	AC=495;AF=0.0988419;AN=5008;NS=2504;DP=17187;EAS_AF=0.0833;AMR_AF=0.072;AFR_AF=0.1649;EUR_AF=0.0805;SAS_AF=0.0634;AA=C|||;VT=SNP
8	144431857	rs13281276	T	A	100	PASS	AC=266;AF=0.053115;AN=5008;NS=2504;DP=15032;EAS_AF=0.0833;AMR_AF=0.0562;AFR_AF=0.0015;EUR_AF=0.0785;SAS_AF=0.0634;AA=T|||;VT=SNP
8	144432031	rs11990632	G	A	100	PASS	AC=273;AF=0.0545128;AN=5008;NS=2504;DP=18841;EAS_AF=0.0843;AMR_AF=0.0562;AFR_AF=0.0061;EUR_AF=0.0785;SAS_AF=0.0634;AA=G|||;VT=SNP
8	144432413	rs2931709	A	G	100	PASS	AC=1151;AF=0.229832;AN=5008;NS=2504;DP=21417;EAS_AF=0.0833;AMR_AF=0.1052;AFR_AF=0.6407;EUR_AF=0.0835;SAS_AF=0.0644;AA=G|||;VT=SNP
8	144433201	rs35168352	C	T	100	PASS	AC=266;AF=0.053115;AN=5008;NS=2504;DP=16400;EAS_AF=0.0833;AMR_AF=0.0562;AFR_AF=0.0015;EUR_AF=0.0785;SAS_AF=0.0634;AA=C|||;VT=SNP
8	144434556	rs2450749	T	C	100	PASS	AC=4396;AF=0.877796;AN=5008;NS=2504;DP=17055;EAS_AF=0.8611;AMR_AF=0.8876;AFR_AF=0.8676;EUR_AF=0.8499;SAS_AF=0.9305;AA=C|||;VT=SNP
8	144436656	rs4875067	G	T	100	PASS	AC=3241;AF=0.647165;AN=5008;NS=2504;DP=15238;EAS_AF=0.7778;AMR_AF=0.7824;AFR_AF=0.2247;EUR_AF=0.7654;SAS_AF=0.8661;AA=G|||;VT=SNP
8	144436662	rs2450756	T	C	100	PASS	AC=4549;AF=0.908347;AN=5008;NS=2504;DP=14611;EAS_AF=0.8611;AMR_AF=0.9135;AFR_AF=0.9546;EUR_AF=0.8628;SAS_AF=0.9376;AA=C|||;VT=SNP
8	144437294	rs4875046	C	T	100	PASS	AC=3241;AF=0.647165;AN=5008;NS=2504;DP=17368;EAS_AF=0.7768;AMR_AF=0.7824;AFR_AF=0.2254;EUR_AF=0.7654;SAS_AF=0.8661;AA=C|||;VT=SNP
8	144438471	rs1017942	A	G	100	PASS	AC=3150;AF=0.628994;AN=5008;NS=2504;DP=14880;EAS_AF=0.7927;AMR_AF=0.7738;AFR_AF=0.149;EUR_AF=0.7654;SAS_AF=0.8661;AA=A|||;VT=SNP
8	144438516	rs1017943	T	C	100	PASS	AC=1150;AF=0.229633;AN=5008;NS=2504;DP=17179;EAS_AF=0.0833;AMR_AF=0.1037;AFR_AF=0.6407;EUR_AF=0.0835;SAS_AF=0.0644;AA=C|||;VT=SNP
8	144439088	rs4345574	T	C	100	PASS	AC=4549;AF=0.908347;AN=5008;NS=2504;DP=13872;EAS_AF=0.8621;AMR_AF=0.9121;AFR_AF=0.9546;EUR_AF=0.8628;SAS_AF=0.9376;AA=t|||;VT=SNP
8	144440856	rs2931710	A	G	100	PASS	AC=4567;AF=0.911941;AN=5008;NS=2504;DP=18720;EAS_AF=0.88;AMR_AF=0.9121;AFR_AF=0.9546;EUR_AF=0.8628;SAS_AF=0.9376;AA=G|||;VT=SNP
8	144441740	rs35909684	C	A	100	PASS	AC=266;AF=0.053115;AN=5008;NS=2504;DP=13073;EAS_AF=0.0813;AMR_AF=0.0562;AFR_AF=0.0015;EUR_AF=0.0775;SAS_AF=0.0665;AA=c|||;VT=SNP
8	144443212	rs12676064	T	G	100	PASS	AC=4559;AF=0.910343;AN=5008;NS=2504;DP=15587;EAS_AF=0.8651;AMR_AF=0.9121;AFR_AF=0.9546;EUR_AF=0.8698;SAS_AF=0.9376;AA=G|||;VT=SNP
8	144444626	rs60713252	G	T	100	PASS	AC=268;AF=0.0535144;AN=5008;NS=2504;DP=10719;EAS_AF=0.0833;AMR_AF=0.0562;AFR_AF=0.0015;EUR_AF=0.0785;SAS_AF=0.0654;AA=G|||;VT=SNP
8	144445222	rs2467936	G	A	100	PASS	AC=1190;AF=0.23762;AN=5008;NS=2504;DP=16643;EAS_AF=0.0833;AMR_AF=0.1095;AFR_AF=0.6558;EUR_AF=0.0924;SAS_AF=0.0716;AA=A|||;VT=SNP
8	144445972	rs71520508	G	C	100	PASS	AC=534;AF=0.106629;AN=5008;NS=2504;DP=18272;EAS_AF=0.0833;AMR_AF=0.0778;AFR_AF=0.1831;EUR_AF=0.0875;SAS_AF=0.0675;AA=G|||;VT=SNP
8	144446105	rs34930787	G	T	100	PASS	AC=288;AF=0.057508;AN=5008;NS=2504;DP=18573;EAS_AF=0.0833;AMR_AF=0.062;AFR_AF=0.0061;EUR_AF=0.0865;SAS_AF=0.0675;AA=T|||;VT=SNP
8	144446285	rs2467938	A	G	100	PASS	AC=4477;AF=0.89397;AN=5008;NS=2504;DP=16733;EAS_AF=0.7817;AMR_AF=0.9121;AFR_AF=0.9599;EUR_AF=0.8688;SAS_AF=0.9335;AA=G|||;VT=SNP
8	144446778	rs2450762	A	G	100	PASS	AC=1098;AF=0.219249;AN=5008;NS=2504;DP=14350;EAS_AF=0.0833;AMR_AF=0.1081;AFR_AF=0.5908;EUR_AF=0.0915;SAS_AF=0.0675;AA=G|||;VT=SNP
8	144447560	rs71520509	C	T	100	PASS	AC=295;AF=0.0589058;AN=5008;NS=2504;DP=18515;EAS_AF=0.0833;AMR_AF=0.062;AFR_AF=0.0121;EUR_AF=0.0855;SAS_AF=0.0675;AA=G|||;VT=SNP
8	144447716	rs71520510	G	A	100	PASS	AC=295;AF=0.0589058;AN=5008;NS=2504;DP=17751;EAS_AF=0.0833;AMR_AF=0.062;AFR_AF=0.0121;EUR_AF=0.0855;SAS_AF=0.0675;AA=G|||;VT=SNP
8	144448028	rs114153166	G	C	100	PASS	AC=312;AF=0.0623003;AN=5008;NS=2504;DP=17940;EAS_AF=0.003;AMR_AF=0.0548;AFR_AF=0.0098;EUR_AF=0.0905;SAS_AF=0.1708;AA=G|||;VT=SNP
8	144449191	rs2467950	A	G	100	PASS	AC=4417;AF=0.881989;AN=5008;NS=2504;DP=17215;EAS_AF=0.8631;AMR_AF=0.8847;AFR_AF=0.8805;EUR_AF=0.8539;SAS_AF=0.9305;AA=G|||;VT=SNP
8	144449192	rs2450764	A	C	100	PASS	AC=4417;AF=0.881989;AN=5008;NS=2504;DP=17295;EAS_AF=0.8631;AMR_AF=0.8847;AFR_AF=0.8805;EUR_AF=0.8539;SAS_AF=0.9305;AA=C|||;VT=SNP
8	144449708	rs4874104	G	A	100	PASS	AC=3216;AF=0.642173;AN=5008;NS=2504;DP=18194;EAS_AF=0.6994;AMR_AF=0.7752;AFR_AF=0.2769;EUR_AF=0.7634;SAS_AF=0.8579;AA=G|||;VT=SNP
8	144451368	rs62524011	C	A	100	PASS	AC=182;AF=0.0363419;AN=5008;NS=2504;DP=14527;EAS_AF=0.002;AMR_AF=0.0591;AFR_AF=0.0076;EUR_AF=0.0994;SAS_AF=0.0297;AA=C|||;VT=SNP
8	144452144	rs13268561	A	T	100	PASS	AC=654;AF=0.130591;AN=5008;NS=2504;DP=17605;EAS_AF=0.2877;AMR_AF=0.2349;AFR_AF=0.0068;EUR_AF=0.1153;SAS_AF=0.0777;AA=A|||;VT=SNP
8	144452232	rs2450765	A	G	100	PASS	AC=4560;AF=0.910543;AN=5008;NS=2504;DP=16406;EAS_AF=0.8601;AMR_AF=0.9121;AFR_AF=0.9607;EUR_AF=0.8678;SAS_AF=0.9376;AA=G|||;VT=SNP
8	144452788	rs71520512	G	A	100	PASS	AC=280;AF=0.0559105;AN=5008;NS=2504;DP=17362;EAS_AF=0.0823;AMR_AF=0.062;AFR_AF=0.0008;EUR_AF=0.0855;SAS_AF=0.0685;AA=G|||;VT=SNP
8	144453351	rs71520513	G	A	100	PASS	AC=294;AF=0.0587061;AN=5008;NS=2504;DP=19437;EAS_AF=0.0813;AMR_AF=0.062;AFR_AF=0.0129;EUR_AF=0.0855;SAS_AF=0.0675;AA=G|||;VT=SNP
8	144454090	rs35263574	A	G	100	PASS	AC=318;AF=0.0634984;AN=5008;NS=2504;DP=15458;EAS_AF=0.0992;AMR_AF=0.062;AFR_AF=0.0121;EUR_AF=0.0875;SAS_AF=0.0726;AA=A|||;VT=SNP
8	144454327	rs71520514	G	A	100	PASS	AC=296;AF=0.0591054;AN=5008;NS=2504;DP=12768;EAS_AF=0.0823;AMR_AF=0.0648;AFR_AF=0.0121;EUR_AF=0.0855;SAS_AF=0.0675;AA=G|||;VT=SNP
8	144454590	rs34259211	G	T	100	PASS	AC=291;AF=0.058107;AN=5008;NS=2504;DP=11579;EAS_AF=0.0813;AMR_AF=0.062;AFR_AF=0.0121;EUR_AF=0.0855;SAS_AF=0.0654;AA=G|||;VT=SNP
8	144456762	rs2450770	A	G	100	PASS	AC=949;AF=0.189497;AN=5008;NS=2504;DP=19146;EAS_AF=0.0804;AMR_AF=0.1023;AFR_AF=0.4864;EUR_AF=0.0875;SAS_AF=0.0675;AA=A|||;VT=SNP
8	144457328	rs4874105	A	G	100	PASS	AC=3177;AF=0.634385;AN=5008;NS=2504;DP=16863;EAS_AF=0.6974;AMR_AF=0.7752;AFR_AF=0.2474;EUR_AF=0.7634;SAS_AF=0.8599;AA=A|||;VT=SNP
8	144457550	rs35052796	T	C	100	PASS	AC=1018;AF=0.203275;AN=5008;NS=2504;DP=18432;EAS_AF=0.0813;AMR_AF=0.0994;AFR_AF=0.5371;EUR_AF=0.0905;SAS_AF=0.0675;AA=C|||;VT=SNP
8	144457678	rs72703712	G	A	100	PASS	AC=866;AF=0.172923;AN=5008;NS=2504;DP=15011;EAS_AF=0.1706;AMR_AF=0.183;AFR_AF=0.0461;EUR_AF=0.3101;SAS_AF=0.1984;AA=G|||;VT=SNP
8	144457746	rs34876718	C	A	100	PASS	AC=292;AF=0.0583067;AN=5008;NS=2504;DP=18070;EAS_AF=0.0813;AMR_AF=0.062;AFR_AF=0.0113;EUR_AF=0.0855;SAS_AF=0.0675;AA=C|||;VT=SNP;EX_TARGET
8	144458283	rs10105417	C	G	100	PASS	AC=3842;AF=0.767173;AN=5008;NS=2504;DP=19607;EAS_AF=0.9167;AMR_AF=0.8905;AFR_AF=0.3578;EUR_AF=0.9095;SAS_AF=0.9325;AA=C|||;VT=SNP
8	144458874	rs3812439	C	T	100	PASS	AC=669;AF=0.133586;AN=5008;NS=2504;DP=25226;EAS_AF=0.2232;AMR_AF=0.1153;AFR_AF=0.1089;EUR_AF=0.1461;SAS_AF=0.0746;AA=C|||;VT=SNP
8	144459143	rs112864544	C	A	100	PASS	AC=709;AF=0.141573;AN=5008;NS=2504;DP=25671;EAS_AF=0.1796;AMR_AF=0.1974;AFR_AF=0.0053;EUR_AF=0.1362;SAS_AF=0.2526;AA=T|||;VT=SNP
8	144459325	rs79095151	C	T	100	PASS	AC=295;AF=0.0589058;AN=5008;NS=2504;DP=26831;EAS_AF=0.0823;AMR_AF=0.062;AFR_AF=0.0121;EUR_AF=0.0855;SAS_AF=0.0685;AA=-|||;VT=SNP
8	144459329	rs901760	C	T	100	PASS	AC=3125;AF=0.624002;AN=5008;NS=2504;DP=26381;EAS_AF=0.6925;AMR_AF=0.7565;AFR_AF=0.236;EUR_AF=0.7495;SAS_AF=0.8548;AA=-|||;VT=SNP
8	144461046	rs71520515	C	T	100	PASS	AC=293;AF=0.0585064;AN=5008;NS=2504;DP=14290;EAS_AF=0.0813;AMR_AF=0.062;AFR_AF=0.0121;EUR_AF=0.0855;SAS_AF=0.0675;AA=C|||;VT=SNP;EX_TARGET
8	144461764	rs62524012	A	G	100	PASS	AC=926;AF=0.184904;AN=5008;NS=2504;DP=17028;EAS_AF=0.2212;AMR_AF=0.1441;AFR_AF=0.2746;EUR_AF=0.164;SAS_AF=0.0767;AA=G|||;VT=SNP
8	144462169	rs3812440	A	G	100	PASS	AC=3829;AF=0.764577;AN=5008;NS=2504;DP=16811;EAS_AF=0.7778;AMR_AF=0.8242;AFR_AF=0.5772;EUR_AF=0.8171;SAS_AF=0.908;AA=G|||;VT=SNP;EX_TARGET
8	144463267	rs13275994	C	T	100	PASS	AC=4117;AF=0.822085;AN=5008;NS=2504;DP=17499;EAS_AF=0.9097;AMR_AF=0.9092;AFR_AF=0.562;EUR_AF=0.9105;SAS_AF=0.9305;AA=C|||;VT=SNP
8	144463643	rs7015558	C	T	100	PASS	AC=571;AF=0.114018;AN=5008;NS=2504;DP=18514;EAS_AF=0.2252;AMR_AF=0.1066;AFR_AF=0.0408;EUR_AF=0.1471;SAS_AF=0.0695;AA=C|||;VT=SNP
8	144464254	rs6982270	C	G	100	PASS	AC=3851;AF=0.76897;AN=5008;NS=2504;DP=15851;EAS_AF=0.9216;AMR_AF=0.8905;AFR_AF=0.3608;EUR_AF=0.9095;SAS_AF=0.9325;AA=C|||;VT=SNP
8	144465045	rs2272755	G	A	100	PASS	AC=575;AF=0.114816;AN=5008;NS=2504;DP=19051;EAS_AF=0.2242;AMR_AF=0.1066;AFR_AF=0.0446;EUR_AF=0.1471;SAS_AF=0.0695;AA=G|||;VT=SNP
8	144465285	rs3814772	C	A	100	PASS	AC=518;AF=0.103435;AN=5008;NS=2504;DP=20136;EAS_AF=0.0784;AMR_AF=0.0706;AFR_AF=0.1793;EUR_AF=0.0865;SAS_AF=0.0675;AA=C|||;VT=SNP
8	144465385	rs3814770	G	C	100	PASS	AC=3843;AF=0.767372;AN=5008;NS=2504;DP=20381;EAS_AF=0.9216;AMR_AF=0.889;AFR_AF=0.357;EUR_AF=0.9095;SAS_AF=0.9305;AA=G|||;VT=SNP
8	144465614	rs3814769	G	A	100	PASS	AC=3855;AF=0.769768;AN=5008;NS=2504;DP=15787;EAS_AF=0.9266;AMR_AF=0.889;AFR_AF=0.3654;EUR_AF=0.9095;SAS_AF=0.9264;AA=G|||;VT=SNP
8	144465902	rs111379476	G	A	100	PASS	AC=155;AF=0.0309505;AN=5008;NS=2504;DP=14105;EAS_AF=0.002;AMR_AF=0.0461;AFR_AF=0.0023;EUR_AF=0.0775;SAS_AF=0.0409;AA=G|||;VT=SNP
8	144466014	rs3195664	G	C	100	PASS	AC=576;AF=0.115016;AN=5008;NS=2504;DP=15318;EAS_AF=0.2252;AMR_AF=0.1066;AFR_AF=0.0446;EUR_AF=0.1471;SAS_AF=0.0695;AA=G|||;VT=SNP
8	144466205	rs1055181	C	T	100	PASS	AC=576;AF=0.115016;AN=5008;NS=2504;DP=15881;EAS_AF=0.2252;AMR_AF=0.1066;AFR_AF=0.0446;EUR_AF=0.1471;SAS_AF=0.0695;AA=C|||;VT=SNP
8	144466338	rs72703721	C	T	100	PASS	AC=889;AF=0.177516;AN=5008;NS=2504;DP=16948;EAS_AF=0.1736;AMR_AF=0.1628;AFR_AF=0.0832;EUR_AF=0.2972;SAS_AF=0.1963;AA=C|||;VT=SNP
8	144466737	rs73365860	C	T	100	PASS	AC=520;AF=0.103834;AN=5008;NS=2504;DP=9870;EAS_AF=0.0784;AMR_AF=0.072;AFR_AF=0.18;EUR_AF=0.0865;SAS_AF=0.0675;AA=C|||;VT=SNP
8	144467440	rs4874106	G	T	100	PASS	AC=3125;AF=0.624002;AN=5008;NS=2504;DP=15802;EAS_AF=0.6974;AMR_AF=0.755;AFR_AF=0.233;EUR_AF=0.7485;SAS_AF=0.8558;AA=G|||;VT=SNP
8	144467775	rs34008428	C	G	100	PASS	AC=519;AF=0.103634;AN=5008;NS=2504;DP=18792;EAS_AF=0.0784;AMR_AF=0.0706;AFR_AF=0.1793;EUR_AF=0.0875;SAS_AF=0.0675;AA=C|||;VT=SNP
8	144468438	rs744359	T	C	100	PASS	AC=703;AF=0.140375;AN=5008;NS=2504;DP=13863;EAS_AF=0.2887;AMR_AF=0.2421;AFR_AF=0.0068;EUR_AF=0.1352;SAS_AF=0.1012;AA=T|||;VT=SNP
8	144469501	rs74748751	G	T	100	PASS	AC=305;AF=0.0609026;AN=5008;NS=2504;DP=17682;EAS_AF=0.0774;AMR_AF=0.0648;AFR_AF=0.0129;EUR_AF=0.0974;SAS_AF=0.0685;AA=G|||;VT=SNP
8	144469993	rs10086661	A	G	100	PASS	AC=238;AF=0.047524;AN=5008;NS=2504;DP=18105;EAS_AF=0.0188;AMR_AF=0.0807;AFR_AF=0.0673;EUR_AF=0.0249;SAS_AF=0.0501;AA=A|||;VT=SNP
8	144470340	rs745619	G	T	100	PASS	AC=4278;AF=0.854233;AN=5008;NS=2504;DP=17854;EAS_AF=0.9226;AMR_AF=0.9164;AFR_AF=0.6808;EUR_AF=0.8986;SAS_AF=0.9284;AA=G|||;VT=SNP
8	144470426	rs6997726	C	T	100	PASS	AC=1907;AF=0.380791;AN=5008;NS=2504;DP=16730;EAS_AF=0.5069;AMR_AF=0.451;AFR_AF=0.0847;EUR_AF=0.4036;SAS_AF=0.5777;AA=C|||;VT=SNP
8	144470730	rs12676774	G	A	100	PASS	AC=667;AF=0.133187;AN=5008;NS=2504;DP=12296;EAS_AF=0.2302;AMR_AF=0.1556;AFR_AF=0.0484;EUR_AF=0.1571;SAS_AF=0.1074;AA=G|||;VT=SNP
8	144470943	rs4874107	T	C	100	PASS	AC=3988;AF=0.796326;AN=5008;NS=2504;DP=11097;EAS_AF=0.9613;AMR_AF=0.8934;AFR_AF=0.4433;EUR_AF=0.8986;SAS_AF=0.9294;AA=T|||;VT=SNP
8	144472501	rs62524014	C	T	100	PASS	AC=988;AF=0.197284;AN=5008;NS=2504;DP=24457;EAS_AF=0.2579;AMR_AF=0.1888;AFR_AF=0.2254;EUR_AF=0.171;SAS_AF=0.1299;AA=T|||;VT=SNP
8	144472523	rs12547089	C	T	100	PASS	AC=4438;AF=0.886182;AN=5008;NS=2504;DP=24197;EAS_AF=0.9623;AMR_AF=0.9179;AFR_AF=0.7814;EUR_AF=0.8857;SAS_AF=0.9274;AA=T|||;VT=SNP
8	144473471	rs34154183	T	C	100	PASS	AC=3718;AF=0.742412;AN=5008;NS=2504;DP=16039;EAS_AF=0.7381;AMR_AF=0.7752;AFR_AF=0.5605;EUR_AF=0.8738;SAS_AF=0.8344;AA=t|||;VT=SNP
8	144473554	rs71520517	G	A	100	PASS	AC=571;AF=0.114018;AN=5008;NS=2504;DP=17783;EAS_AF=0.1022;AMR_AF=0.0994;AFR_AF=0.1044;EUR_AF=0.1233;SAS_AF=0.1401;AA=g|||;VT=SNP
8	144474002	rs1809615	G	A	100	PASS	AC=656;AF=0.13099;AN=5008;NS=2504;DP=18790;EAS_AF=0.2421;AMR_AF=0.17;AFR_AF=0.0393;EUR_AF=0.1004;SAS_AF=0.1442;AA=g|||;VT=SNP
8	144474030	rs112407563	C	A	100	PASS	AC=223;AF=0.0445288;AN=5008;NS=2504;DP=20096;EAS_AF=0.0377;AMR_AF=0.062;AFR_AF=0.0061;EUR_AF=0.0805;SAS_AF=0.0542;AA=c|||;VT=SNP
8	144474324	rs111163533	C	T	100	PASS	AC=224;AF=0.0447284;AN=5008;NS=2504;DP=24115;EAS_AF=0.0377;AMR_AF=0.062;AFR_AF=0.0061;EUR_AF=0.0805;SAS_AF=0.0552;AA=C|||;VT=SNP
8	144474328	rs111163534	C	T	100	PASS	AC=224;AF=0.0447284;AN=5008;NS=2504;DP=24236;EAS_AF=0.0377;AMR_AF=0.062;AFR_AF=0.0061;EUR_AF=0.0805;SAS_AF=0.0552;AA=C|||;VT=SNP
8	144474476	rs111206432	C	T	100	PASS	AC=745;AF=0.148762;AN=5008;NS=2504;DP=23021;EAS_AF=0.2411;AMR_AF=0.1744;AFR_AF=0.1067;EUR_AF=0.0994;SAS_AF=0.1431;AA=C|||;VT=SNP
8	144475130	rs117693251	C	T	100	PASS	AC=733;AF=0.146366;AN=5008;NS=2504;DP=16855;EAS_AF=0.121;AMR_AF=0.2392;AFR_AF=0.0189;EUR_AF=0.1521;SAS_AF=0.273;AA=C|||;VT=SNP
8	144475376	rs4874108	C	T	100	PASS	AC=649;AF=0.129593;AN=5008;NS=2504;DP=18238;EAS_AF=0.2411;AMR_AF=0.1643;AFR_AF=0.0393;EUR_AF=0.0994;SAS_AF=0.1431;AA=C|||;VT=SNP
8	144475424	rs901764	G	A	100	PASS	AC=4002;AF=0.799121;AN=5008;NS=2504;DP=18739;EAS_AF=0.7589;AMR_AF=0.8156;AFR_AF=0.7035;EUR_AF=0.8976;SAS_AF=0.8569;AA=g|||;VT=SNP
8	144475553	rs2004949	A	T	100	PASS	AC=3296;AF=0.658147;AN=5008;NS=2504;DP=16874;EAS_AF=0.7212;AMR_AF=0.7075;AFR_AF=0.3707;EUR_AF=0.8012;SAS_AF=0.7996;AA=A|||;VT=SNP
8	144475702	rs4873791	C	T	100	PASS	AC=694;AF=0.138578;AN=5008;NS=2504;DP=15841;EAS_AF=0.2411;AMR_AF=0.1686;AFR_AF=0.0749;EUR_AF=0.0994;SAS_AF=0.138;AA=c|||;VT=SNP
8	144476156	rs901766	T	C	100	PASS	AC=3796;AF=0.757987;AN=5008;NS=2504;DP=11975;EAS_AF=0.7222;AMR_AF=0.7536;AFR_AF=0.7088;EUR_AF=0.8181;SAS_AF=0.8027;AA=C|||;VT=SNP
8	144476161	rs1078521	G	A	100	PASS	AC=2597;AF=0.51857;AN=5008;NS=2504;DP=11977;EAS_AF=0.5764;AMR_AF=0.5447;AFR_AF=0.2368;EUR_AF=0.669;SAS_AF=0.6667;AA=G|||;VT=SNP
8	144476430	rs10113635	A	G	100	PASS	AC=4017;AF=0.802117;AN=5008;NS=2504;DP=7584;EAS_AF=0.7589;AMR_AF=0.8156;AFR_AF=0.7148;EUR_AF=0.8976;SAS_AF=0.8569;AA=G|||;VT=SNP
8	144476952	rs36086994	G	A	100	PASS	AC=224;AF=0.0447284;AN=5008;NS=2504;DP=16911;EAS_AF=0.0377;AMR_AF=0.062;AFR_AF=0.0061;EUR_AF=0.0805;SAS_AF=0.0552;AA=G|||;VT=SNP
8	144477388	rs901768	A	C	100	PASS	AC=3791;AF=0.756989;AN=5008;NS=2504;DP=16780;EAS_AF=0.7202;AMR_AF=0.7536;AFR_AF=0.7073;EUR_AF=0.8171;SAS_AF=0.8027;AA=C|||;VT=SNP
8	144477769	rs71520519	G	A	100	PASS	AC=224;AF=0.0447284;AN=5008;NS=2504;DP=17484;EAS_AF=0.0377;AMR_AF=0.062;AFR_AF=0.0061;EUR_AF=0.0805;SAS_AF=0.0552;AA=G|||;VT=SNP
8	144477853	rs901770	T	C	100	PASS	AC=4443;AF=0.887181;AN=5008;NS=2504;DP=18668;EAS_AF=0.9623;AMR_AF=0.9193;AFR_AF=0.7481;EUR_AF=0.9165;SAS_AF=0.9448;AA=T|||;VT=SNP
8	144478004	rs881699	A	G	100	PASS	AC=650;AF=0.129792;AN=5008;NS=2504;DP=15829;EAS_AF=0.2411;AMR_AF=0.1657;AFR_AF=0.0393;EUR_AF=0.0994;SAS_AF=0.1431;AA=A|||;VT=SNP
8	144478206	rs74394739	G	A	100	PASS	AC=224;AF=0.0447284;AN=5008;NS=2504;DP=18193;EAS_AF=0.0377;AMR_AF=0.062;AFR_AF=0.0061;EUR_AF=0.0805;SAS_AF=0.0552;AA=G|||;VT=SNP
8	144478730	rs7813939	A	G	100	PASS	AC=3793;AF=0.757388;AN=5008;NS=2504;DP=17731;EAS_AF=0.7212;AMR_AF=0.755;AFR_AF=0.708;EUR_AF=0.8171;SAS_AF=0.8016;AA=G|||;VT=SNP
8	144478821	rs7814079	A	C	100	PASS	AC=4006;AF=0.79992;AN=5008;NS=2504;DP=14418;EAS_AF=0.7599;AMR_AF=0.817;AFR_AF=0.7057;EUR_AF=0.8966;SAS_AF=0.8569;AA=C|||;VT=SNP
8	144479162	rs4874110	C	T	100	PASS	AC=2553;AF=0.509784;AN=5008;NS=2504;DP=15611;EAS_AF=0.5813;AMR_AF=0.5461;AFR_AF=0.2095;EUR_AF=0.668;SAS_AF=0.6534;AA=C|||;VT=SNP
8	144479838	rs7018372	C	G	100	PASS	AC=4311;AF=0.860823;AN=5008;NS=2504;DP=14799;EAS_AF=0.7798;AMR_AF=0.7983;AFR_AF=0.947;EUR_AF=0.8628;SAS_AF=0.8701;AA=G|||;VT=SNP
8	144480036	rs79141651	G	A	100	PASS	AC=176;AF=0.0351438;AN=5008;NS=2504;DP=14835;EAS_AF=0.0923;AMR_AF=0.0086;AFR_AF=0.003;EUR_AF=0.0219;SAS_AF=0.0521;AA=G|||;VT=SNP
8	144480208	rs13262591	G	A	100	PASS	AC=1243;AF=0.248203;AN=5008;NS=2504;DP=14661;EAS_AF=0.1696;AMR_AF=0.3401;AFR_AF=0.1188;EUR_AF=0.3479;SAS_AF=0.3364;AA=G|||;VT=SNP
8	144480794	rs7008609	G	T	100	PASS	AC=4136;AF=0.825879;AN=5008;NS=2504;DP=16845;EAS_AF=0.9048;AMR_AF=0.889;AFR_AF=0.5825;EUR_AF=0.9085;SAS_AF=0.9438;AA=G|||;VT=SNP
8	144481489	rs7832564	T	C	100	PASS	AC=634;AF=0.126597;AN=5008;NS=2504;DP=14773;EAS_AF=0.1458;AMR_AF=0.1023;AFR_AF=0.202;EUR_AF=0.0915;SAS_AF=0.0583;AA=t|||;VT=SNP
8	144482010	rs73717547	A	C	100	PASS	AC=359;AF=0.0716853;AN=5008;NS=2504;DP=18285;EAS_AF=0.1458;AMR_AF=0.0778;AFR_AF=0.0083;EUR_AF=0.0905;SAS_AF=0.0573;AA=A|||;VT=SNP
8	144482507	rs73717549	G	A	100	PASS	AC=357;AF=0.0712859;AN=5008;NS=2504;DP=12858;EAS_AF=0.1429;AMR_AF=0.0793;AFR_AF=0.0083;EUR_AF=0.0905;SAS_AF=0.0573;AA=g|||;VT=SNP
8	144482856	rs4873792	C	T	100	PASS	AC=1857;AF=0.370807;AN=5008;NS=2504;DP=15958;EAS_AF=0.2837;AMR_AF=0.5159;AFR_AF=0.2345;EUR_AF=0.4414;SAS_AF=0.4693;AA=C|||;VT=SNP
8	144483256	rs12675897	T	C	100	PASS	AC=2580;AF=0.515176;AN=5008;NS=2504;DP=13213;EAS_AF=0.4286;AMR_AF=0.6239;AFR_AF=0.5008;EUR_AF=0.5348;SAS_AF=0.5266;AA=N|||;VT=SNP
8	144483292	rs12681225	G	T	100	PASS	AC=1935;AF=0.386382;AN=5008;NS=2504;DP=12858;EAS_AF=0.2847;AMR_AF=0.5274;AFR_AF=0.2859;EUR_AF=0.4433;SAS_AF=0.4683;AA=N|||;VT=SNP
8	144483302	rs35751832	G	A	100	PASS	AC=357;AF=0.0712859;AN=5008;NS=2504;DP=12758;EAS_AF=0.1438;AMR_AF=0.0778;AFR_AF=0.0083;EUR_AF=0.0905;SAS_AF=0.0573;AA=N|||;VT=SNP
8	144483386	rs62524034	G	A	100	PASS	AC=747;AF=0.149161;AN=5008;NS=2504;DP=10808;EAS_AF=0.1786;AMR_AF=0.2061;AFR_AF=0.0908;EUR_AF=0.166;SAS_AF=0.1401;AA=g|||;VT=SNP
8	144483431	rs34650305	T	C	100	PASS	AC=645;AF=0.128794;AN=5008;NS=2504;DP=9864;EAS_AF=0.1429;AMR_AF=0.098;AFR_AF=0.2156;EUR_AF=0.0915;SAS_AF=0.0573;AA=c|||;VT=SNP
8	144483550	rs34276152	C	G	100	PASS	AC=626;AF=0.125;AN=5008;NS=2504;DP=11099;EAS_AF=0.1438;AMR_AF=0.0965;AFR_AF=0.2005;EUR_AF=0.0924;SAS_AF=0.0573;AA=g|||;VT=SNP
8	144483703	rs4336628	C	T	100	PASS	AC=1608;AF=0.321086;AN=5008;NS=2504;DP=7917;EAS_AF=0.253;AMR_AF=0.402;AFR_AF=0.2481;EUR_AF=0.3668;SAS_AF=0.3855;AA=c|||;VT=SNP
8	144484051	rs34796425	T	C	100	PASS	AC=569;AF=0.113618;AN=5008;NS=2504;DP=13713;EAS_AF=0.1071;AMR_AF=0.1182;AFR_AF=0.1029;EUR_AF=0.0915;SAS_AF=0.1544;AA=t|||;VT=SNP
8	144484355	rs78110088	C	T	100	PASS	AC=290;AF=0.0579073;AN=5008;NS=2504;DP=16531;EAS_AF=0.1419;AMR_AF=0.0461;AFR_AF=0.0008;EUR_AF=0.0646;SAS_AF=0.0501;AA=C|||;VT=SNP
8	144484505	rs11775134	C	T	100	PASS	AC=395;AF=0.0788738;AN=5008;NS=2504;DP=19889;EAS_AF=0.003;AMR_AF=0.1556;AFR_AF=0.0492;EUR_AF=0.1213;SAS_AF=0.0992;AA=C|||;VT=SNP
8	144484673	rs879740	C	T	100	PASS	AC=758;AF=0.151358;AN=5008;NS=2504;DP=18941;EAS_AF=0.0992;AMR_AF=0.121;AFR_AF=0.2496;EUR_AF=0.0895;SAS_AF=0.1575;AA=T|||;VT=SNP
8	144485240	rs10111533	G	A	100	PASS	AC=2888;AF=0.576677;AN=5008;NS=2504;DP=19488;EAS_AF=0.5258;AMR_AF=0.6844;AFR_AF=0.5499;EUR_AF=0.5696;SAS_AF=0.5961;AA=G|||;VT=SNP
8	144485789	rs35626439	A	G	100	PASS	AC=2108;AF=0.420927;AN=5008;NS=2504;DP=14702;EAS_AF=0.6052;AMR_AF=0.3372;AFR_AF=0.323;EUR_AF=0.4672;SAS_AF=0.3753;AA=A|||;VT=SNP
8	144486409	rs73717550	C	T	100	PASS	AC=326;AF=0.0650958;AN=5008;NS=2504;DP=18497;EAS_AF=0.1438;AMR_AF=0.0504;AFR_AF=0.0068;EUR_AF=0.0835;SAS_AF=0.0542;AA=C|||;VT=SNP
8	144486539	rs34119466	T	C	100	PASS	AC=2131;AF=0.425519;AN=5008;NS=2504;DP=17583;EAS_AF=0.6052;AMR_AF=0.3401;AFR_AF=0.3238;EUR_AF=0.4871;SAS_AF=0.3753;AA=T|||;VT=SNP
8	144486609	rs73717551	A	G	100	PASS	AC=327;AF=0.0652955;AN=5008;NS=2504;DP=15262;EAS_AF=0.1438;AMR_AF=0.0504;AFR_AF=0.0076;EUR_AF=0.0835;SAS_AF=0.0542;AA=A|||;VT=SNP
8	144486653	rs4874111	C	T	100	PASS	AC=2014;AF=0.402157;AN=5008;NS=2504;DP=15282;EAS_AF=0.2946;AMR_AF=0.5187;AFR_AF=0.3563;EUR_AF=0.4235;SAS_AF=0.4703;AA=C|||;VT=SNP
8	144487050	rs10099538	C	T	100	PASS	AC=326;AF=0.0650958;AN=5008;NS=2504;DP=16105;EAS_AF=0.1438;AMR_AF=0.0504;AFR_AF=0.0068;EUR_AF=0.0835;SAS_AF=0.0542;AA=.|||;VT=SNP
8	144488057	rs57557330	A	T	100	PASS	AC=2291;AF=0.457468;AN=5008;NS=2504;DP=17428;EAS_AF=0.6022;AMR_AF=0.353;AFR_AF=0.4418;EUR_AF=0.4851;SAS_AF=0.3753;AA=.|||;VT=SNP
8	144488312	rs34745666	G	A	100	PASS	AC=1630;AF=0.325479;AN=5008;NS=2504;DP=16698;EAS_AF=0.4613;AMR_AF=0.281;AFR_AF=0.1891;EUR_AF=0.4036;SAS_AF=0.3211;AA=.|||;VT=SNP
8	144488371	rs62524130	C	T	100	PASS	AC=1633;AF=0.326078;AN=5008;NS=2504;DP=18353;EAS_AF=0.4613;AMR_AF=0.281;AFR_AF=0.1921;EUR_AF=0.4036;SAS_AF=0.32;AA=.|||;VT=SNP
8	144488440	rs28501553	A	G	100	PASS	AC=327;AF=0.0652955;AN=5008;NS=2504;DP=18745;EAS_AF=0.1438;AMR_AF=0.0504;AFR_AF=0.0068;EUR_AF=0.0845;SAS_AF=0.0542;AA=.|||;VT=SNP
8	144488744	rs901759	C	T	100	PASS	AC=2129;AF=0.42512;AN=5008;NS=2504;DP=18262;EAS_AF=0.2946;AMR_AF=0.5288;AFR_AF=0.438;EUR_AF=0.4235;SAS_AF=0.4703;AA=.|||;VT=SNP
8	144489224	rs11136289	A	G	100	PASS	AC=2233;AF=0.445887;AN=5008;NS=2504;DP=16111;EAS_AF=0.6071;AMR_AF=0.3501;AFR_AF=0.3941;EUR_AF=0.4871;SAS_AF=0.3753;AA=.|||;VT=SNP
8	144490273	rs13267017	C	A	100	PASS	AC=2107;AF=0.420727;AN=5008;NS=2504;DP=4545;EAS_AF=0.6052;AMR_AF=0.3487;AFR_AF=0.3026;EUR_AF=0.4861;SAS_AF=0.3742;AA=.|||;VT=SNP
8	144490357	rs111900927	C	T	100	PASS	AC=424;AF=0.0846645;AN=5008;NS=2504;DP=6408;EAS_AF=0.1002;AMR_AF=0.1095;AFR_AF=0.0053;EUR_AF=0.0875;SAS_AF=0.1554;AA=.|||;VT=SNP
8	144491088	rs12335313	G	A	100	PASS	AC=329;AF=0.0656949;AN=5008;NS=2504;DP=13631;EAS_AF=0.1438;AMR_AF=0.0504;AFR_AF=0.0091;EUR_AF=0.0835;SAS_AF=0.0542;AA=.|||;VT=SNP
8	144491811	rs11776876	C	T	100	PASS	AC=1801;AF=0.359625;AN=5008;NS=2504;DP=15259;EAS_AF=0.2917;AMR_AF=0.5072;AFR_AF=0.2042;EUR_AF=0.4294;SAS_AF=0.4632;AA=.|||;VT=SNP
8	144492136	rs9886592	T	G	100	PASS	AC=2343;AF=0.467851;AN=5008;NS=2504;DP=20665;EAS_AF=0.6091;AMR_AF=0.3545;AFR_AF=0.4713;EUR_AF=0.4881;SAS_AF=0.3773;AA=.|||;VT=SNP
8	144492225	rs13251580	C	T	100	PASS	AC=912;AF=0.182109;AN=5008;NS=2504;DP=21418;EAS_AF=0.1022;AMR_AF=0.1888;AFR_AF=0.2103;EUR_AF=0.1819;SAS_AF=0.2219;AA=.|||;VT=SNP
8	144492310	rs13274480	T	C	100	PASS	AC=2951;AF=0.589257;AN=5008;NS=2504;DP=21014;EAS_AF=0.7113;AMR_AF=0.4726;AFR_AF=0.6014;EUR_AF=0.5755;SAS_AF=0.544;AA=.|||;VT=SNP
8	144492607	rs57681929	T	C	100	PASS	AC=828;AF=0.165335;AN=5008;NS=2504;DP=28411;EAS_AF=0.1845;AMR_AF=0.121;AFR_AF=0.1755;EUR_AF=0.0895;SAS_AF=0.2413;AA=.|||;VT=SNP
8	144493675	rs74569082	G	A	100	PASS	AC=366;AF=0.0730831;AN=5008;NS=2504;DP=16382;EAS_AF=0.1796;AMR_AF=0.0562;AFR_AF=0.0015;EUR_AF=0.0835;SAS_AF=0.0613;AA=.|||;VT=SNP
8	144494710	rs73717554	G	A	100	PASS	AC=377;AF=0.0752796;AN=5008;NS=2504;DP=16074;EAS_AF=0.1815;AMR_AF=0.0562;AFR_AF=0.0091;EUR_AF=0.0835;SAS_AF=0.0603;AA=g|||;VT=SNP
8	144494963	rs875859	T	G	100	PASS	AC=2230;AF=0.445288;AN=5008;NS=2504;DP=18974;EAS_AF=0.5536;AMR_AF=0.366;AFR_AF=0.4463;EUR_AF=0.5;SAS_AF=0.3323;AA=g|||;VT=SNP
8	144495262	rs35323180	G	T	100	PASS	AC=1441;AF=0.28774;AN=5008;NS=2504;DP=18634;EAS_AF=0.372;AMR_AF=0.2839;AFR_AF=0.1437;EUR_AF=0.4135;SAS_AF=0.2689;AA=g|||;VT=SNP
8	144495756	rs73717555	G	C	100	PASS	AC=377;AF=0.0752796;AN=5008;NS=2504;DP=20785;EAS_AF=0.1815;AMR_AF=0.0562;AFR_AF=0.0091;EUR_AF=0.0835;SAS_AF=0.0603;AA=-|||;VT=SNP
8	144496003	rs9650461	A	C	100	PASS	AC=1622;AF=0.323882;AN=5008;NS=2504;DP=16821;EAS_AF=0.372;AMR_AF=0.2997;AFR_AF=0.27;EUR_AF=0.4165;SAS_AF=0.2689;AA=-|||;VT=SNP
8	144496115	rs9650462	A	G	100	PASS	AC=1622;AF=0.323882;AN=5008;NS=2504;DP=16962;EAS_AF=0.372;AMR_AF=0.2997;AFR_AF=0.27;EUR_AF=0.4165;SAS_AF=0.2689;AA=-|||;VT=SNP
8	144496124	rs9650463	C	T	100	PASS	AC=1623;AF=0.324081;AN=5008;NS=2504;DP=16580;EAS_AF=0.372;AMR_AF=0.2997;AFR_AF=0.2708;EUR_AF=0.4165;SAS_AF=0.2689;AA=-|||;VT=SNP
8	144496459	rs35781109	G	A	100	PASS	AC=1622;AF=0.323882;AN=5008;NS=2504;DP=15921;EAS_AF=0.372;AMR_AF=0.2997;AFR_AF=0.27;EUR_AF=0.4165;SAS_AF=0.2689;AA=N|||;VT=SNP
8	144496772	rs4875043	A	C	100	PASS	AC=1137;AF=0.227037;AN=5008;NS=2504;DP=16879;EAS_AF=0.1121;AMR_AF=0.2968;AFR_AF=0.1989;EUR_AF=0.2336;SAS_AF=0.3272;AA=a|||;VT=SNP
8	144496779	rs62521864	G	A	100	PASS	AC=1542;AF=0.307907;AN=5008;NS=2504;DP=17110;EAS_AF=0.372;AMR_AF=0.2925;AFR_AF=0.2118;EUR_AF=0.4175;SAS_AF=0.2699;AA=g|||;VT=SNP
8	144496831	rs34007749	C	A	100	PASS	AC=1623;AF=0.324081;AN=5008;NS=2504;DP=16057;EAS_AF=0.371;AMR_AF=0.2997;AFR_AF=0.27;EUR_AF=0.4175;SAS_AF=0.2699;AA=a|||;VT=SNP
8	144496990	rs35721681	A	G	100	PASS	AC=1537;AF=0.306909;AN=5008;NS=2504;DP=19947;EAS_AF=0.372;AMR_AF=0.2925;AFR_AF=0.2095;EUR_AF=0.4155;SAS_AF=0.2699;AA=a|||;VT=SNP
8	144497615	rs73717558	T	C	100	PASS	AC=378;AF=0.0754792;AN=5008;NS=2504;DP=18074;EAS_AF=0.1815;AMR_AF=0.0562;AFR_AF=0.0091;EUR_AF=0.0835;SAS_AF=0.0613;AA=t|||;VT=SNP
8	144497848	rs13273107	T	G	100	PASS	AC=2229;AF=0.445088;AN=5008;NS=2504;DP=19830;EAS_AF=0.5546;AMR_AF=0.3646;AFR_AF=0.444;EUR_AF=0.502;SAS_AF=0.3323;AA=N|||;VT=SNP
8	144497988	rs57320778	T	C	100	PASS	AC=691;AF=0.137979;AN=5008;NS=2504;DP=14691;EAS_AF=0.1835;AMR_AF=0.072;AFR_AF=0.2352;EUR_AF=0.0845;SAS_AF=0.0613;AA=N|||;VT=SNP
8	144498057	rs34473470	G	A	100	PASS	AC=563;AF=0.11242;AN=5008;NS=2504;DP=16283;EAS_AF=0.1845;AMR_AF=0.1124;AFR_AF=0.0121;EUR_AF=0.0865;SAS_AF=0.2004;AA=N|||;VT=SNP
8	144498147	rs6993887	A	G	100	PASS	AC=2174;AF=0.434105;AN=5008;NS=2504;DP=19039;EAS_AF=0.5546;AMR_AF=0.3631;AFR_AF=0.4017;EUR_AF=0.502;SAS_AF=0.3344;AA=N|||;VT=SNP
8	144498346	rs13272805	A	G	100	PASS	AC=2107;AF=0.420727;AN=5008;NS=2504;DP=16118;EAS_AF=0.5565;AMR_AF=0.3573;AFR_AF=0.3495;EUR_AF=0.503;SAS_AF=0.3374;AA=N|||;VT=SNP
8	144498678	rs35264981	T	C	100	PASS	AC=682;AF=0.136182;AN=5008;NS=2504;DP=17936;EAS_AF=0.1964;AMR_AF=0.1138;AFR_AF=0.059;EUR_AF=0.0865;SAS_AF=0.2454;AA=N|||;VT=SNP
8	144499054	rs62521866	G	A	100	PASS	AC=800;AF=0.159744;AN=5008;NS=2504;DP=21010;EAS_AF=0.1488;AMR_AF=0.2233;AFR_AF=0.149;EUR_AF=0.1829;SAS_AF=0.1166;AA=N|||;VT=SNP
8	144499835	rs62521868	G	A	100	PASS	AC=2815;AF=0.562101;AN=5008;NS=2504;DP=11711;EAS_AF=0.5179;AMR_AF=0.6484;AFR_AF=0.5651;EUR_AF=0.5666;SAS_AF=0.5378;AA=t|||;VT=SNP
8	144500196	rs72703742	C	T	100	PASS	AC=595;AF=0.11881;AN=5008;NS=2504;DP=8651;EAS_AF=0.0804;AMR_AF=0.147;AFR_AF=0.0166;EUR_AF=0.172;SAS_AF=0.2219;AA=c|||;VT=SNP
8	144500947	rs11782698	T	C	100	PASS	AC=1209;AF=0.241414;AN=5008;NS=2504;DP=14092;EAS_AF=0.0883;AMR_AF=0.2896;AFR_AF=0.2753;EUR_AF=0.2107;SAS_AF=0.3507;AA=t|||;VT=SNP
8	144501198	rs4874112	C	T	100	PASS	AC=438;AF=0.0874601;AN=5008;NS=2504;DP=19199;EAS_AF=0.0149;AMR_AF=0.1167;AFR_AF=0.1778;EUR_AF=0.0209;SAS_AF=0.0879;AA=c|||;VT=SNP
8	144501349	rs4874113	T	C	100	PASS	AC=2527;AF=0.504593;AN=5008;NS=2504;DP=22498;EAS_AF=0.497;AMR_AF=0.536;AFR_AF=0.5454;EUR_AF=0.5398;SAS_AF=0.3988;AA=t|||;VT=SNP
8	144501463	rs78809179	G	A	100	PASS	AC=471;AF=0.0940495;AN=5008;NS=2504;DP=18582;EAS_AF=0.0476;AMR_AF=0.1167;AFR_AF=0.177;EUR_AF=0.0209;SAS_AF=0.089;AA=g|||;VT=SNP
8	144501530	rs7015344	T	C	100	PASS	AC=2515;AF=0.502196;AN=5008;NS=2504;DP=15641;EAS_AF=0.496;AMR_AF=0.536;AFR_AF=0.5393;EUR_AF=0.5378;SAS_AF=0.3978;AA=c|||;VT=SNP
8	144501681	rs72703745	T	A	100	PASS	AC=1105;AF=0.220647;AN=5008;NS=2504;DP=19480;EAS_AF=0.0863;AMR_AF=0.2824;AFR_AF=0.2035;EUR_AF=0.2087;SAS_AF=0.3507;AA=t|||;VT=SNP
8	144501832	rs4333616	G	C	100	PASS	AC=1585;AF=0.316494;AN=5008;NS=2504;DP=17112;EAS_AF=0.3452;AMR_AF=0.2968;AFR_AF=0.4561;EUR_AF=0.2545;SAS_AF=0.1759;AA=g|||;VT=SNP
8	144501845	rs12546431	C	T	100	PASS	AC=938;AF=0.1873;AN=5008;NS=2504;DP=17050;EAS_AF=0.1587;AMR_AF=0.2392;AFR_AF=0.084;EUR_AF=0.2823;SAS_AF=0.2219;AA=c|||;VT=SNP
8	144501989	rs79049793	A	G	100	PASS	AC=472;AF=0.0942492;AN=5008;NS=2504;DP=16545;EAS_AF=0.0476;AMR_AF=0.1167;AFR_AF=0.1778;EUR_AF=0.0209;SAS_AF=0.089;AA=a|||;VT=SNP
8	144502334	rs56222824	G	A	100	PASS	AC=809;AF=0.161542;AN=5008;NS=2504;DP=15450;EAS_AF=0.2946;AMR_AF=0.1585;AFR_AF=0.0628;EUR_AF=0.2326;SAS_AF=0.0869;AA=g|||;VT=SNP
8	144502429	rs12547045	C	G	100	PASS	AC=2450;AF=0.489217;AN=5008;NS=2504;DP=14696;EAS_AF=0.496;AMR_AF=0.5245;AFR_AF=0.503;EUR_AF=0.5298;SAS_AF=0.3967;AA=c|||;VT=SNP
8	144502649	rs62521870	A	G	100	PASS	AC=973;AF=0.194289;AN=5008;NS=2504;DP=11920;EAS_AF=0.2956;AMR_AF=0.1686;AFR_AF=0.177;EUR_AF=0.2356;SAS_AF=0.089;AA=-|||;VT=SNP
8	144502675	rs12545195	G	A	100	PASS	AC=2496;AF=0.498403;AN=5008;NS=2504;DP=11928;EAS_AF=0.497;AMR_AF=0.5331;AFR_AF=0.5265;EUR_AF=0.5358;SAS_AF=0.3988;AA=g|||;VT=SNP
8	144502865	rs72703751	G	A	100	PASS	AC=1239;AF=0.247404;AN=5008;NS=2504;DP=14163;EAS_AF=0.0883;AMR_AF=0.2925;AFR_AF=0.2965;EUR_AF=0.2087;SAS_AF=0.3528;AA=g|||;VT=SNP
8	144502917	rs12545240	G	A	100	PASS	AC=1881;AF=0.375599;AN=5008;NS=2504;DP=13904;EAS_AF=0.4573;AMR_AF=0.4049;AFR_AF=0.2496;EUR_AF=0.506;SAS_AF=0.3067;AA=g|||;VT=SNP
8	144502947	rs13265269	C	T	100	PASS	AC=848;AF=0.169329;AN=5008;NS=2504;DP=14045;EAS_AF=0.1538;AMR_AF=0.2233;AFR_AF=0.0454;EUR_AF=0.2624;SAS_AF=0.2188;AA=c|||;VT=SNP
8	144502965	rs12716573	A	G	100	PASS	AC=2739;AF=0.546925;AN=5008;NS=2504;DP=14008;EAS_AF=0.504;AMR_AF=0.6239;AFR_AF=0.4387;EUR_AF=0.7217;SAS_AF=0.5031;AA=g|||;VT=SNP
8	144503209	rs56743114	T	A	100	PASS	AC=1269;AF=0.253395;AN=5008;NS=2504;DP=12105;EAS_AF=0.0863;AMR_AF=0.3055;AFR_AF=0.3094;EUR_AF=0.2167;SAS_AF=0.3507;AA=t|||;VT=SNP
8	144503571	rs111265027	C	T	100	PASS	AC=430;AF=0.0858626;AN=5008;NS=2504;DP=10340;EAS_AF=0.0129;AMR_AF=0.1182;AFR_AF=0.1717;EUR_AF=0.0219;SAS_AF=0.0879;AA=c|||;VT=SNP
8	144503650	rs116900648	G	A	100	PASS	AC=240;AF=0.0479233;AN=5008;NS=2504;DP=9862;EAS_AF=0.0486;AMR_AF=0.1095;AFR_AF=0.0038;EUR_AF=0.0229;SAS_AF=0.089;AA=a|||;VT=SNP
8	144503720	rs13281883	G	A	100	PASS	AC=928;AF=0.185304;AN=5008;NS=2504;DP=8843;EAS_AF=0.1548;AMR_AF=0.2421;AFR_AF=0.0772;EUR_AF=0.2853;SAS_AF=0.2198;AA=-|||;VT=SNP
8	144503816	rs13282182	G	T	100	PASS	AC=781;AF=0.15595;AN=5008;NS=2504;DP=8861;EAS_AF=0.0813;AMR_AF=0.1888;AFR_AF=0.0779;EUR_AF=0.2584;SAS_AF=0.2096;AA=g|||;VT=SNP
8	144504103	rs7833311	G	A	100	PASS	AC=796;AF=0.158946;AN=5008;NS=2504;DP=11654;EAS_AF=0.2966;AMR_AF=0.1571;AFR_AF=0.0499;EUR_AF=0.2336;SAS_AF=0.089;AA=g|||;VT=SNP
8	144504117	rs7812379	C	T	100	PASS	AC=1916;AF=0.382588;AN=5008;NS=2504;DP=11700;EAS_AF=0.7123;AMR_AF=0.3228;AFR_AF=0.1218;EUR_AF=0.4781;SAS_AF=0.3395;AA=c|||;VT=SNP
8	144504245	rs7833564	G	A	100	PASS	AC=1877;AF=0.3748;AN=5008;NS=2504;DP=12960;EAS_AF=0.7123;AMR_AF=0.3213;AFR_AF=0.093;EUR_AF=0.4781;SAS_AF=0.3395;AA=g|||;VT=SNP
8	144504380	rs7819729	A	G	100	PASS	AC=1040;AF=0.207668;AN=5008;NS=2504;DP=16538;EAS_AF=0.3026;AMR_AF=0.17;AFR_AF=0.2179;EUR_AF=0.2406;SAS_AF=0.089;AA=g|||;VT=SNP
8	144504609	rs10089299	G	C	100	PASS	AC=2242;AF=0.447684;AN=5008;NS=2504;DP=13647;EAS_AF=0.1885;AMR_AF=0.4741;AFR_AF=0.6997;EUR_AF=0.3151;SAS_AF=0.4918;AA=g|||;VT=SNP
8	144505445	rs77799659	T	G	100	PASS	AC=574;AF=0.114617;AN=5008;NS=2504;DP=12972;EAS_AF=0.2431;AMR_AF=0.111;AFR_AF=0.0454;EUR_AF=0.1551;SAS_AF=0.0368;AA=t|||;VT=SNP
8	144505726	rs78741802	A	G	100	PASS	AC=1038;AF=0.207268;AN=5008;NS=2504;DP=16277;EAS_AF=0.0595;AMR_AF=0.2666;AFR_AF=0.2534;EUR_AF=0.162;SAS_AF=0.3016;AA=a|||;VT=SNP
8	144505780	rs112197016	G	A	100	PASS	AC=975;AF=0.194688;AN=5008;NS=2504;DP=15636;EAS_AF=0.0595;AMR_AF=0.2651;AFR_AF=0.2103;EUR_AF=0.161;SAS_AF=0.2975;AA=g|||;VT=SNP
8	144505785	rs72703757	G	C	100	PASS	AC=1717;AF=0.342851;AN=5008;NS=2504;DP=15631;EAS_AF=0.1319;AMR_AF=0.4035;AFR_AF=0.4864;EUR_AF=0.2217;SAS_AF=0.4479;AA=c|||;VT=SNP
8	144505786	rs115038157	G	A	100	PASS	AC=1111;AF=0.221845;AN=5008;NS=2504;DP=15632;EAS_AF=0.0595;AMR_AF=0.2723;AFR_AF=0.3094;EUR_AF=0.161;SAS_AF=0.2975;AA=g|||;VT=SNP
8	144506133	rs13267937	G	C	100	PASS	AC=3997;AF=0.798123;AN=5008;NS=2504;DP=19999;EAS_AF=0.7044;AMR_AF=0.8271;AFR_AF=0.7965;EUR_AF=0.7604;SAS_AF=0.9151;AA=c|||;VT=SNP
8	144507518	rs66470449	G	C	100	PASS	AC=1429;AF=0.285343;AN=5008;NS=2504;DP=13586;EAS_AF=0.4712;AMR_AF=0.2161;AFR_AF=0.1346;EUR_AF=0.332;SAS_AF=0.2986;AA=g|||;VT=SNP
8	144507668	rs7014671	A	T	100	PASS	AC=2239;AF=0.447085;AN=5008;NS=2504;DP=16835;EAS_AF=0.5962;AMR_AF=0.3905;AFR_AF=0.3926;EUR_AF=0.4513;SAS_AF=0.4029;AA=a|||;VT=SNP
8	144507892	rs35123647	G	A	100	PASS	AC=939;AF=0.1875;AN=5008;NS=2504;DP=17825;EAS_AF=0.1458;AMR_AF=0.2421;AFR_AF=0.0961;EUR_AF=0.2863;SAS_AF=0.2137;AA=g|||;VT=SNP
8	144508342	rs4873793	C	T	100	PASS	AC=2040;AF=0.407348;AN=5008;NS=2504;DP=14618;EAS_AF=0.4573;AMR_AF=0.428;AFR_AF=0.2595;EUR_AF=0.4056;SAS_AF=0.5429;AA=c|||;VT=SNP
8	144508678	rs56276803	G	A	100	PASS	AC=217;AF=0.0433307;AN=5008;NS=2504;DP=15911;EAS_AF=0.0546;AMR_AF=0.0447;AFR_AF=0.0015;EUR_AF=0.0805;SAS_AF=0.0491;AA=a|||;VT=SNP
8	144508768	rs11783095	C	T	100	PASS	AC=2130;AF=0.425319;AN=5008;NS=2504;DP=16264;EAS_AF=0.4762;AMR_AF=0.4308;AFR_AF=0.3139;EUR_AF=0.4046;SAS_AF=0.5409;AA=t|||;VT=SNP
8	144508927	rs79091800	G	A	100	PASS	AC=90;AF=0.0179712;AN=5008;NS=2504;DP=13108;EAS_AF=0.0308;AMR_AF=0.0504;AFR_AF=0;EUR_AF=0.0209;SAS_AF=0.0031;AA=a|||;VT=SNP
8	144509536	rs10448086	C	T	100	PASS	AC=992;AF=0.198083;AN=5008;NS=2504;DP=17116;EAS_AF=0.0635;AMR_AF=0.2651;AFR_AF=0.2216;EUR_AF=0.161;SAS_AF=0.2955;AA=c|||;VT=SNP
8	144509707	rs56344153	C	T	100	PASS	AC=1120;AF=0.223642;AN=5008;NS=2504;DP=15402;EAS_AF=0.3869;AMR_AF=0.1643;AFR_AF=0.0976;EUR_AF=0.2435;SAS_AF=0.2474;AA=c|||;VT=SNP
8	144509784	rs55981035	T	C	100	PASS	AC=1066;AF=0.212859;AN=5008;NS=2504;DP=17492;EAS_AF=0.4127;AMR_AF=0.1628;AFR_AF=0.0363;EUR_AF=0.2435;SAS_AF=0.2495;AA=t|||;VT=SNP
8	144510023	rs2280930	G	A	100	PASS	AC=1066;AF=0.212859;AN=5008;NS=2504;DP=14487;EAS_AF=0.4127;AMR_AF=0.1628;AFR_AF=0.0371;EUR_AF=0.2425;SAS_AF=0.2495;AA=g|||;VT=SNP
8	144510132	rs2280929	G	C	100	PASS	AC=1162;AF=0.232029;AN=5008;NS=2504;DP=15802;EAS_AF=0.1518;AMR_AF=0.2565;AFR_AF=0.2511;EUR_AF=0.2873;SAS_AF=0.2147;AA=g|||;VT=SNP
8	144511199	rs4874114	G	A	100	PASS	AC=1038;AF=0.207268;AN=5008;NS=2504;DP=12078;EAS_AF=0.4117;AMR_AF=0.1614;AFR_AF=0.0174;EUR_AF=0.2425;SAS_AF=0.2495;AA=.|||;VT=SNP
8	144511285	rs4874115	A	T	100	PASS	AC=1064;AF=0.21246;AN=5008;NS=2504;DP=11762;EAS_AF=0.4117;AMR_AF=0.1628;AFR_AF=0.0363;EUR_AF=0.2435;SAS_AF=0.2485;AA=.|||;VT=SNP
8	144511538	rs62521874	C	A	100	PASS	AC=216;AF=0.043131;AN=5008;NS=2504;DP=7958;EAS_AF=0.0546;AMR_AF=0.0432;AFR_AF=0.0015;EUR_AF=0.0805;SAS_AF=0.0491;AA=.|||;VT=SNP;EX_TARGET
8	144513087	rs114471912	G	C	100	PASS	AC=1119;AF=0.223442;AN=5008;NS=2504;DP=6926;EAS_AF=0.1131;AMR_AF=0.317;AFR_AF=0.2322;EUR_AF=0.1829;SAS_AF=0.3006;AA=.|||;VT=SNP
8	144514116	rs11774314	C	T	100	PASS	AC=1037;AF=0.207069;AN=5008;NS=2504;DP=16631;EAS_AF=0.0635;AMR_AF=0.268;AFR_AF=0.2405;EUR_AF=0.16;SAS_AF=0.3149;AA=.|||;VT=SNP
8	144514383	rs1994448	A	G	100	PASS	AC=2076;AF=0.414537;AN=5008;NS=2504;DP=16967;EAS_AF=0.4504;AMR_AF=0.4294;AFR_AF=0.2769;EUR_AF=0.4026;SAS_AF=0.5654;AA=.|||;VT=SNP
8	144514567	rs57665510	C	T	100	PASS	AC=2066;AF=0.41254;AN=5008;NS=2504;DP=14157;EAS_AF=0.4504;AMR_AF=0.4294;AFR_AF=0.2708;EUR_AF=0.4036;SAS_AF=0.5624;AA=.|||;VT=SNP
8	144514616	rs60099982	G	C	100	PASS	AC=2077;AF=0.414736;AN=5008;NS=2504;DP=14201;EAS_AF=0.4514;AMR_AF=0.4294;AFR_AF=0.2769;EUR_AF=0.4036;SAS_AF=0.5644;AA=.|||;VT=SNP
8	144514962	rs12676067	A	G	100	PASS	AC=2075;AF=0.414337;AN=5008;NS=2504;DP=15630;EAS_AF=0.4504;AMR_AF=0.428;AFR_AF=0.2761;EUR_AF=0.4036;SAS_AF=0.5654;AA=.|||;VT=SNP
8	144515342	rs4874116	A	C	100	PASS	AC=2074;AF=0.414137;AN=5008;NS=2504;DP=18007;EAS_AF=0.4504;AMR_AF=0.428;AFR_AF=0.2769;EUR_AF=0.4026;SAS_AF=0.5644;AA=.|||;VT=SNP
8	144515367	rs4874117	G	C	100	PASS	AC=2074;AF=0.414137;AN=5008;NS=2504;DP=19553;EAS_AF=0.4504;AMR_AF=0.428;AFR_AF=0.2769;EUR_AF=0.4026;SAS_AF=0.5644;AA=.|||;VT=SNP
8	144515567	rs55994096	G	T	100	PASS	AC=2054;AF=0.410144;AN=5008;NS=2504;DP=17469;EAS_AF=0.4504;AMR_AF=0.4265;AFR_AF=0.2617;EUR_AF=0.4026;SAS_AF=0.5654;AA=.|||;VT=SNP
8	144515639	rs4874118	C	T	100	PASS	AC=2098;AF=0.41893;AN=5008;NS=2504;DP=17913;EAS_AF=0.4395;AMR_AF=0.4337;AFR_AF=0.3003;EUR_AF=0.4026;SAS_AF=0.5644;AA=.|||;VT=SNP
8	144516075	rs60804328	C	G	100	PASS	AC=2069;AF=0.413139;AN=5008;NS=2504;DP=15863;EAS_AF=0.4484;AMR_AF=0.4294;AFR_AF=0.2753;EUR_AF=0.4006;SAS_AF=0.5644;AA=.|||;VT=SNP
8	144516134	rs59529665	G	A	100	PASS	AC=2087;AF=0.416733;AN=5008;NS=2504;DP=16894;EAS_AF=0.4643;AMR_AF=0.4308;AFR_AF=0.2746;EUR_AF=0.3996;SAS_AF=0.5675;AA=.|||;VT=SNP
8	144516167	rs80142837	C	T	100	PASS	AC=930;AF=0.185703;AN=5008;NS=2504;DP=17226;EAS_AF=0.0823;AMR_AF=0.2608;AFR_AF=0.177;EUR_AF=0.1491;SAS_AF=0.2883;AA=.|||;VT=SNP
8	144516333	rs12677645	T	C	100	PASS	AC=2143;AF=0.427915;AN=5008;NS=2504;DP=16906;EAS_AF=0.4881;AMR_AF=0.4107;AFR_AF=0.2821;EUR_AF=0.4085;SAS_AF=0.5951;AA=.|||;VT=SNP
8	144516422	rs12674728	G	C	100	PASS	AC=2083;AF=0.415935;AN=5008;NS=2504;DP=16431;EAS_AF=0.4802;AMR_AF=0.4078;AFR_AF=0.2912;EUR_AF=0.3857;SAS_AF=0.5552;AA=.|||;VT=SNP
8	144516485	rs12676325	C	A	100	PASS	AC=2031;AF=0.405551;AN=5008;NS=2504;DP=15682;EAS_AF=0.4732;AMR_AF=0.402;AFR_AF=0.2625;EUR_AF=0.3847;SAS_AF=0.5532;AA=.|||;VT=SNP
8	144516728	rs4874120	T	A	100	PASS	AC=1723;AF=0.34405;AN=5008;NS=2504;DP=14901;EAS_AF=0.38;AMR_AF=0.2291;AFR_AF=0.4592;EUR_AF=0.174;SAS_AF=0.408;AA=.|||;VT=SNP
8	144516749	rs4874121	C	G	100	PASS	AC=1236;AF=0.246805;AN=5008;NS=2504;DP=14479;EAS_AF=0.3363;AMR_AF=0.3228;AFR_AF=0.1044;EUR_AF=0.3131;SAS_AF=0.2249;AA=.|||;VT=SNP
8	144517126	rs67557491	C	A	100	PASS	AC=616;AF=0.123003;AN=5008;NS=2504;DP=16424;EAS_AF=0.1101;AMR_AF=0.1225;AFR_AF=0.1059;EUR_AF=0.2068;SAS_AF=0.0736;AA=.|||;VT=SNP
8	144517461	rs1532037	C	T	100	PASS	AC=2300;AF=0.459265;AN=5008;NS=2504;DP=16929;EAS_AF=0.4236;AMR_AF=0.5432;AFR_AF=0.3238;EUR_AF=0.5676;SAS_AF=0.5082;AA=.|||;VT=SNP
8	144517475	rs1077657	T	G	100	PASS	AC=2812;AF=0.561502;AN=5008;NS=2504;DP=17052;EAS_AF=0.4921;AMR_AF=0.5519;AFR_AF=0.6218;EUR_AF=0.6501;SAS_AF=0.4673;AA=.|||;VT=SNP
8	144517562	rs901772	C	T	100	PASS	AC=2567;AF=0.51258;AN=5008;NS=2504;DP=17664;EAS_AF=0.4782;AMR_AF=0.5461;AFR_AF=0.5061;EUR_AF=0.6282;SAS_AF=0.4141;AA=.|||;VT=SNP
8	144517660	rs11136294	C	T	100	PASS	AC=222;AF=0.0443291;AN=5008;NS=2504;DP=16043;EAS_AF=0.0556;AMR_AF=0.0519;AFR_AF=0.0038;EUR_AF=0.0964;SAS_AF=0.0286;AA=.|||;VT=SNP
8	144517745	rs6994534	C	T	100	PASS	AC=1672;AF=0.333866;AN=5008;NS=2504;DP=16307;EAS_AF=0.1885;AMR_AF=0.3674;AFR_AF=0.3275;EUR_AF=0.4036;SAS_AF=0.3967;AA=.|||;VT=SNP
8	144517892	rs4490854	G	A	100	PASS	AC=3862;AF=0.771166;AN=5008;NS=2504;DP=16375;EAS_AF=0.9177;AMR_AF=0.7723;AFR_AF=0.6316;EUR_AF=0.8996;SAS_AF=0.6759;AA=.|||;VT=SNP
8	144518049	rs11136295	C	T	100	PASS	AC=720;AF=0.14377;AN=5008;NS=2504;DP=17268;EAS_AF=0.2827;AMR_AF=0.1585;AFR_AF=0.0408;EUR_AF=0.2167;SAS_AF=0.0542;AA=.|||;VT=SNP
8	144518084	rs72691410	C	T	100	PASS	AC=1155;AF=0.230631;AN=5008;NS=2504;DP=17141;EAS_AF=0.4395;AMR_AF=0.1326;AFR_AF=0.1407;EUR_AF=0.1958;SAS_AF=0.2423;AA=.|||;VT=SNP
8	144518348	rs4874122	A	G	100	PASS	AC=2779;AF=0.554912;AN=5008;NS=2504;DP=19563;EAS_AF=0.5;AMR_AF=0.5562;AFR_AF=0.6362;EUR_AF=0.6322;SAS_AF=0.4213;AA=.|||;VT=SNP
8	144518647	rs11776073	T	A	100	PASS	AC=224;AF=0.0447284;AN=5008;NS=2504;DP=18057;EAS_AF=0.0575;AMR_AF=0.0519;AFR_AF=0.0038;EUR_AF=0.0974;SAS_AF=0.0276;AA=.|||;VT=SNP
8	144518660	rs11773918	C	T	100	PASS	AC=2768;AF=0.552716;AN=5008;NS=2504;DP=18286;EAS_AF=0.499;AMR_AF=0.5548;AFR_AF=0.6309;EUR_AF=0.6322;SAS_AF=0.4192;AA=.|||;VT=SNP
8	144518721	rs11776099	T	C	100	PASS	AC=2793;AF=0.557708;AN=5008;NS=2504;DP=17383;EAS_AF=0.499;AMR_AF=0.5533;AFR_AF=0.6324;EUR_AF=0.6322;SAS_AF=0.4438;AA=.|||;VT=SNP
8	144518792	rs11775278	A	G	100	PASS	AC=2785;AF=0.55611;AN=5008;NS=2504;DP=18571;EAS_AF=0.5;AMR_AF=0.5576;AFR_AF=0.6377;EUR_AF=0.6332;SAS_AF=0.4233;AA=.|||;VT=SNP
8	144518826	rs11784978	G	C	100	PASS	AC=2788;AF=0.556709;AN=5008;NS=2504;DP=17905;EAS_AF=0.5;AMR_AF=0.5576;AFR_AF=0.6384;EUR_AF=0.6352;SAS_AF=0.4233;AA=.|||;VT=SNP
8	144518829	rs11773959	C	T	100	PASS	AC=2788;AF=0.556709;AN=5008;NS=2504;DP=18055;EAS_AF=0.5;AMR_AF=0.5576;AFR_AF=0.6384;EUR_AF=0.6352;SAS_AF=0.4233;AA=.|||;VT=SNP
8	144519154	rs34232350	T	C	100	PASS	AC=787;AF=0.157149;AN=5008;NS=2504;DP=16576;EAS_AF=0.3036;AMR_AF=0.1686;AFR_AF=0.0408;EUR_AF=0.2425;SAS_AF=0.0675;AA=.|||;VT=SNP
8	144519157	rs56106036	C	T	100	PASS	AC=1042;AF=0.208067;AN=5008;NS=2504;DP=16738;EAS_AF=0.4177;AMR_AF=0.1873;AFR_AF=0.0166;EUR_AF=0.2207;SAS_AF=0.2526;AA=.|||;VT=SNP
8	144519190	rs28525624	C	T	100	PASS	AC=1072;AF=0.214058;AN=5008;NS=2504;DP=17148;EAS_AF=0.4187;AMR_AF=0.2003;AFR_AF=0.0234;EUR_AF=0.2296;SAS_AF=0.2546;AA=.|||;VT=SNP
8	144519237	rs35736975	C	T	100	PASS	AC=788;AF=0.157348;AN=5008;NS=2504;DP=17433;EAS_AF=0.3036;AMR_AF=0.1686;AFR_AF=0.0408;EUR_AF=0.2425;SAS_AF=0.0685;AA=.|||;VT=SNP
8	144520147	rs2294117	G	A	100	PASS	AC=886;AF=0.176917;AN=5008;NS=2504;DP=13306;EAS_AF=0.4018;AMR_AF=0.17;AFR_AF=0.0408;EUR_AF=0.2465;SAS_AF=0.0624;AA=.|||;VT=SNP
8	144520668	rs13267988	C	T	100	PASS	AC=225;AF=0.0449281;AN=5008;NS=2504;DP=17878;EAS_AF=0.0585;AMR_AF=0.0519;AFR_AF=0.0068;EUR_AF=0.0974;SAS_AF=0.0235;AA=C|||;VT=SNP
8	144520710	rs13255491	T	C	100	PASS	AC=221;AF=0.0441294;AN=5008;NS=2504;DP=17269;EAS_AF=0.0595;AMR_AF=0.0519;AFR_AF=0.0038;EUR_AF=0.0974;SAS_AF=0.0225;AA=T|||;VT=SNP
8	144522387	rs2272754	G	T	100	PASS	AC=560;AF=0.111821;AN=5008;NS=2504;DP=17078;EAS_AF=0.2431;AMR_AF=0.1167;AFR_AF=0.0363;EUR_AF=0.1461;SAS_AF=0.0399;AA=G|||;VT=SNP;EX_TARGET
8	144522388	rs2272753	A	T	100	PASS	AC=560;AF=0.111821;AN=5008;NS=2504;DP=16934;EAS_AF=0.2431;AMR_AF=0.1167;AFR_AF=0.0363;EUR_AF=0.1461;SAS_AF=0.0399;AA=A|||;VT=SNP;EX_TARGET
8	144522975	rs2294116	A	T	100	PASS	AC=2759;AF=0.550919;AN=5008;NS=2504;DP=17038;EAS_AF=0.4901;AMR_AF=0.5533;AFR_AF=0.6324;EUR_AF=0.6312;SAS_AF=0.4192;AA=T|||;VT=SNP
8	144523018	rs2294115	G	A	100	PASS	AC=2755;AF=0.55012;AN=5008;NS=2504;DP=15590;EAS_AF=0.4891;AMR_AF=0.5504;AFR_AF=0.6324;EUR_AF=0.6302;SAS_AF=0.4192;AA=G|||;VT=SNP
8	144523323	rs2294114	G	A	100	PASS	AC=2755;AF=0.55012;AN=5008;NS=2504;DP=9820;EAS_AF=0.4891;AMR_AF=0.5504;AFR_AF=0.6324;EUR_AF=0.6302;SAS_AF=0.4192;AA=G|||;VT=SNP
8	144523437	rs2294112	G	C	100	PASS	AC=2762;AF=0.551518;AN=5008;NS=2504;DP=14645;EAS_AF=0.4891;AMR_AF=0.5533;AFR_AF=0.6354;EUR_AF=0.6312;SAS_AF=0.4192;AA=G|||;VT=SNP
8	144523489	rs2294111	C	T	100	PASS	AC=2135;AF=0.426318;AN=5008;NS=2504;DP=14705;EAS_AF=0.5109;AMR_AF=0.4452;AFR_AF=0.2814;EUR_AF=0.3688;SAS_AF=0.5808;AA=C|||;VT=SNP
8	144524474	rs13272031	C	G	100	PASS	AC=2757;AF=0.550519;AN=5008;NS=2504;DP=11363;EAS_AF=0.4871;AMR_AF=0.5533;AFR_AF=0.6324;EUR_AF=0.6322;SAS_AF=0.4192;AA=G|||;VT=SNP
8	144526269	rs10089146	C	T	100	PASS	AC=854;AF=0.170527;AN=5008;NS=2504;DP=16142;EAS_AF=0.1478;AMR_AF=0.2147;AFR_AF=0.0492;EUR_AF=0.2922;SAS_AF=0.2014;AA=C|||;VT=SNP
8	144526905	rs10464952	C	T	100	PASS	AC=2135;AF=0.426318;AN=5008;NS=2504;DP=14878;EAS_AF=0.5129;AMR_AF=0.4452;AFR_AF=0.2799;EUR_AF=0.3688;SAS_AF=0.5808;AA=C|||;VT=SNP
8	144528091	rs11777600	C	T	100	PASS	AC=2136;AF=0.426518;AN=5008;NS=2504;DP=20304;EAS_AF=0.5139;AMR_AF=0.4452;AFR_AF=0.2799;EUR_AF=0.3688;SAS_AF=0.5808;AA=C|||;VT=SNP
8	144528909	rs57799549	T	C	100	PASS	AC=804;AF=0.160543;AN=5008;NS=2504;DP=16491;EAS_AF=0.3075;AMR_AF=0.17;AFR_AF=0.0514;EUR_AF=0.2445;SAS_AF=0.0634;AA=C|||;VT=SNP
8	144529174	rs901758	G	A	100	PASS	AC=1959;AF=0.391174;AN=5008;NS=2504;DP=19097;EAS_AF=0.1776;AMR_AF=0.3818;AFR_AF=0.5893;EUR_AF=0.3847;SAS_AF=0.3569;AA=A|||;VT=SNP
8	144529196	rs901757	A	C	100	PASS	AC=1825;AF=0.364417;AN=5008;NS=2504;DP=19434;EAS_AF=0.1776;AMR_AF=0.3746;AFR_AF=0.4909;EUR_AF=0.3857;SAS_AF=0.3569;AA=A|||;VT=SNP
8	144529228	rs11776571	G	A	100	PASS	AC=2144;AF=0.428115;AN=5008;NS=2504;DP=19387;EAS_AF=0.5149;AMR_AF=0.4452;AFR_AF=0.2844;EUR_AF=0.3698;SAS_AF=0.5808;AA=G|||;VT=SNP
8	144529814	rs74471282	G	A	100	PASS	AC=218;AF=0.0435304;AN=5008;NS=2504;DP=21093;EAS_AF=0.0714;AMR_AF=0.0115;AFR_AF=0;EUR_AF=0.0258;SAS_AF=0.1145;AA=G|||;VT=SNP
8	144529888	rs77027527	C	A	100	PASS	AC=123;AF=0.0245607;AN=5008;NS=2504;DP=19563;EAS_AF=0.0774;AMR_AF=0.0072;AFR_AF=0.0008;EUR_AF=0.0298;SAS_AF=0.0092;AA=C|||;VT=SNP
8	144529893	rs12543096	G	A	100	PASS	AC=1056;AF=0.210863;AN=5008;NS=2504;DP=19627;EAS_AF=0.4306;AMR_AF=0.1902;AFR_AF=0.0174;EUR_AF=0.2207;SAS_AF=0.2505;AA=G|||;VT=SNP
8	144530651	rs7835012	A	G	100	PASS	AC=2753;AF=0.54972;AN=5008;NS=2504;DP=20470;EAS_AF=0.4861;AMR_AF=0.5519;AFR_AF=0.6316;EUR_AF=0.6312;SAS_AF=0.4192;AA=G|||;VT=SNP
8	144530825	rs13267385	T	C	100	PASS	AC=1466;AF=0.292732;AN=5008;NS=2504;DP=17329;EAS_AF=0.1845;AMR_AF=0.3516;AFR_AF=0.2254;EUR_AF=0.3867;SAS_AF=0.3569;AA=T|||;VT=SNP
8	144530857	rs13280062	C	T	100	PASS	AC=1590;AF=0.317492;AN=5008;NS=2504;DP=18269;EAS_AF=0.1776;AMR_AF=0.3631;AFR_AF=0.3185;EUR_AF=0.3857;SAS_AF=0.3579;AA=C|||;VT=SNP
8	144530908	rs59795540	C	A	100	PASS	AC=218;AF=0.0435304;AN=5008;NS=2504;DP=18855;EAS_AF=0.0565;AMR_AF=0.0519;AFR_AF=0.0038;EUR_AF=0.0974;SAS_AF=0.0225;AA=C|||;VT=SNP
8	144530941	rs13252596	G	A	100	PASS	AC=2750;AF=0.549121;AN=5008;NS=2504;DP=19400;EAS_AF=0.4831;AMR_AF=0.5519;AFR_AF=0.6324;EUR_AF=0.6302;SAS_AF=0.4192;AA=G|||;VT=SNP
8	144531726	rs4874123	C	T	100	PASS	AC=2753;AF=0.54972;AN=5008;NS=2504;DP=19182;EAS_AF=0.4841;AMR_AF=0.5519;AFR_AF=0.6339;EUR_AF=0.6302;SAS_AF=0.4192;AA=T|||;VT=SNP
8	144532267	rs112631898	T	A	100	PASS	AC=566;AF=0.113019;AN=5008;NS=2504;DP=22046;EAS_AF=0.248;AMR_AF=0.1167;AFR_AF=0.0386;EUR_AF=0.1441;SAS_AF=0.0399;AA=T|||;VT=SNP
8	144532411	rs4874125	A	G	100	PASS	AC=2759;AF=0.550919;AN=5008;NS=2504;DP=20894;EAS_AF=0.494;AMR_AF=0.5533;AFR_AF=0.6339;EUR_AF=0.6282;SAS_AF=0.4162;AA=G|||;VT=SNP
8	144532815	rs4874126	G	A	100	PASS	AC=2749;AF=0.548922;AN=5008;NS=2504;DP=18721;EAS_AF=0.4841;AMR_AF=0.5533;AFR_AF=0.6339;EUR_AF=0.6282;SAS_AF=0.4162;AA=G|||;VT=SNP
8	144532836	rs4874127	C	T	100	PASS	AC=2747;AF=0.548522;AN=5008;NS=2504;DP=18719;EAS_AF=0.4841;AMR_AF=0.5533;AFR_AF=0.6324;EUR_AF=0.6282;SAS_AF=0.4162;AA=C|||;VT=SNP
8	144532931	rs4874128	T	G	100	PASS	AC=2749;AF=0.548922;AN=5008;NS=2504;DP=18893;EAS_AF=0.4841;AMR_AF=0.5533;AFR_AF=0.6339;EUR_AF=0.6282;SAS_AF=0.4162;AA=G|||;VT=SNP
8	144533230	rs4874129	T	G	100	PASS	AC=2752;AF=0.549521;AN=5008;NS=2504;DP=16745;EAS_AF=0.4871;AMR_AF=0.5533;AFR_AF=0.6339;EUR_AF=0.6282;SAS_AF=0.4162;AA=T|||;VT=SNP
8	144533433	rs7828812	G	C	100	PASS	AC=2750;AF=0.549121;AN=5008;NS=2504;DP=17479;EAS_AF=0.4871;AMR_AF=0.5533;AFR_AF=0.6324;EUR_AF=0.6282;SAS_AF=0.4162;AA=G|||;VT=SNP
8	144533437	rs1532039	A	G	100	PASS	AC=2148;AF=0.428914;AN=5008;NS=2504;DP=17548;EAS_AF=0.5129;AMR_AF=0.4452;AFR_AF=0.2852;EUR_AF=0.3718;SAS_AF=0.5838;AA=A|||;VT=SNP
8	144534125	rs72691427	G	A	100	PASS	AC=589;AF=0.117612;AN=5008;NS=2504;DP=16251;EAS_AF=0.0288;AMR_AF=0.1369;AFR_AF=0.171;EUR_AF=0.0905;SAS_AF=0.1513;AA=G|||;VT=SNP
8	144534254	rs77211695	G	A	100	PASS	AC=881;AF=0.175919;AN=5008;NS=2504;DP=18408;EAS_AF=0.0804;AMR_AF=0.2478;AFR_AF=0.118;EUR_AF=0.1471;SAS_AF=0.3313;AA=G|||;VT=SNP
8	144534352	rs72691428	G	A	100	PASS	AC=592;AF=0.118211;AN=5008;NS=2504;DP=21856;EAS_AF=0.0308;AMR_AF=0.1369;AFR_AF=0.1717;EUR_AF=0.0895;SAS_AF=0.1524;AA=G|||;VT=SNP
8	144534417	rs74528256	C	T	100	PASS	AC=551;AF=0.110024;AN=5008;NS=2504;DP=22579;EAS_AF=0.2321;AMR_AF=0.1153;AFR_AF=0.0401;EUR_AF=0.1451;SAS_AF=0.0389;AA=C|||;VT=SNP
8	144534592	rs28668626	C	T	100	PASS	AC=1555;AF=0.310503;AN=5008;NS=2504;DP=18128;EAS_AF=0.1746;AMR_AF=0.3602;AFR_AF=0.3018;EUR_AF=0.3827;SAS_AF=0.3528;AA=c|||;VT=SNP
8	144534745	rs28540888	C	A	100	PASS	AC=1393;AF=0.278155;AN=5008;NS=2504;DP=21808;EAS_AF=0.1766;AMR_AF=0.3401;AFR_AF=0.1914;EUR_AF=0.3797;SAS_AF=0.3517;AA=C|||;VT=SNP
8	144534811	rs10100594	C	T	100	PASS	AC=2747;AF=0.548522;AN=5008;NS=2504;DP=20433;EAS_AF=0.4871;AMR_AF=0.5533;AFR_AF=0.6316;EUR_AF=0.6282;SAS_AF=0.4141;AA=T|||;VT=SNP
8	144534880	rs11785686	A	G	100	PASS	AC=2754;AF=0.54992;AN=5008;NS=2504;DP=19853;EAS_AF=0.4871;AMR_AF=0.5533;AFR_AF=0.6331;EUR_AF=0.6302;SAS_AF=0.4172;AA=T|||;VT=SNP
8	144535285	rs7009039	G	A	100	PASS	AC=2611;AF=0.521366;AN=5008;NS=2504;DP=18833;EAS_AF=0.4871;AMR_AF=0.5432;AFR_AF=0.531;EUR_AF=0.6292;SAS_AF=0.4172;AA=G|||;VT=SNP
8	144535498	rs4874130	G	A	100	PASS	AC=2755;AF=0.55012;AN=5008;NS=2504;DP=19011;EAS_AF=0.4871;AMR_AF=0.5533;AFR_AF=0.6339;EUR_AF=0.6302;SAS_AF=0.4172;AA=A|||;VT=SNP
8	144535562	rs4874131	A	G	100	PASS	AC=2755;AF=0.55012;AN=5008;NS=2504;DP=17327;EAS_AF=0.4871;AMR_AF=0.5533;AFR_AF=0.6339;EUR_AF=0.6302;SAS_AF=0.4172;AA=A|||;VT=SNP
8	144535785	rs4874132	T	A	100	PASS	AC=854;AF=0.170527;AN=5008;NS=2504;DP=20054;EAS_AF=0.1488;AMR_AF=0.2147;AFR_AF=0.0492;EUR_AF=0.2932;SAS_AF=0.1994;AA=T|||;VT=SNP
8	144536789	rs71520522	G	A	100	PASS	AC=741;AF=0.147963;AN=5008;NS=2504;DP=17739;EAS_AF=0.2659;AMR_AF=0.1614;AFR_AF=0.0431;EUR_AF=0.2416;SAS_AF=0.0624;AA=G|||;VT=SNP
8	144537580	rs35241038	C	T	100	PASS	AC=180;AF=0.0359425;AN=5008;NS=2504;DP=12708;EAS_AF=0.0179;AMR_AF=0.0519;AFR_AF=0.0045;EUR_AF=0.0974;SAS_AF=0.0225;AA=C|||;VT=SNP
8	144537887	rs530881	G	A	100	PASS	AC=2718;AF=0.542732;AN=5008;NS=2504;DP=14424;EAS_AF=0.4365;AMR_AF=0.5447;AFR_AF=0.6505;EUR_AF=0.6282;SAS_AF=0.4172;AA=A|||;VT=SNP
8	144540065	rs13261258	A	T	100	PASS	AC=179;AF=0.0357428;AN=5008;NS=2504;DP=17542;EAS_AF=0.0179;AMR_AF=0.0519;AFR_AF=0.0038;EUR_AF=0.0974;SAS_AF=0.0225;AA=A|||;VT=SNP
8	144541547	rs13265464	C	G	100	PASS	AC=257;AF=0.0513179;AN=5008;NS=2504;DP=18227;EAS_AF=0.0179;AMR_AF=0.0533;AFR_AF=0.062;EUR_AF=0.0974;SAS_AF=0.0225;AA=c|||;VT=SNP
8	144542096	rs4874134	C	T	100	PASS	AC=603;AF=0.120407;AN=5008;NS=2504;DP=15709;EAS_AF=0.0357;AMR_AF=0.1369;AFR_AF=0.1702;EUR_AF=0.0944;SAS_AF=0.1554;AA=C|||;VT=SNP
8	144542628	rs4874136	G	C	100	PASS	AC=1457;AF=0.290935;AN=5008;NS=2504;DP=13190;EAS_AF=0.1865;AMR_AF=0.3501;AFR_AF=0.2194;EUR_AF=0.3857;SAS_AF=0.3558;AA=G|||;VT=SNP
8	144542804	rs34791886	A	G	100	PASS	AC=1844;AF=0.368211;AN=5008;NS=2504;DP=17852;EAS_AF=0.7371;AMR_AF=0.3602;AFR_AF=0.059;EUR_AF=0.4632;SAS_AF=0.3139;AA=A|||;VT=SNP
8	144542830	rs35310129	C	T	100	PASS	AC=178;AF=0.0355431;AN=5008;NS=2504;DP=20323;EAS_AF=0.0179;AMR_AF=0.0519;AFR_AF=0.0038;EUR_AF=0.0964;SAS_AF=0.0225;AA=c|||;VT=SNP
8	144543160	rs4874137	G	A	100	PASS	AC=1795;AF=0.358427;AN=5008;NS=2504;DP=20512;EAS_AF=0.1845;AMR_AF=0.3689;AFR_AF=0.469;EUR_AF=0.3827;SAS_AF=0.3558;AA=G|||;VT=SNP
8	144543171	rs57560188	G	A	100	PASS	AC=177;AF=0.0353435;AN=5008;NS=2504;DP=20709;EAS_AF=0.0179;AMR_AF=0.0519;AFR_AF=0.003;EUR_AF=0.0954;SAS_AF=0.0235;AA=g|||;VT=SNP
8	144543265	rs12675867	T	C	100	PASS	AC=2185;AF=0.436302;AN=5008;NS=2504;DP=20222;EAS_AF=0.5506;AMR_AF=0.4467;AFR_AF=0.2837;EUR_AF=0.3728;SAS_AF=0.5828;AA=T|||;VT=SNP
8	144543976	rs13259078	G	A	100	PASS	AC=836;AF=0.166933;AN=5008;NS=2504;DP=18470;EAS_AF=0.1429;AMR_AF=0.2089;AFR_AF=0.0499;EUR_AF=0.2863;SAS_AF=0.1973;AA=G|||;VT=SNP
8	144544138	rs418865	T	A	100	PASS	AC=3247;AF=0.648363;AN=5008;NS=2504;DP=18303;EAS_AF=0.8155;AMR_AF=0.6354;AFR_AF=0.5545;EUR_AF=0.6183;SAS_AF=0.6431;AA=A|||;VT=SNP
8	144544195	rs4874138	C	T	100	PASS	AC=1900;AF=0.379393;AN=5008;NS=2504;DP=19024;EAS_AF=0.1776;AMR_AF=0.3602;AFR_AF=0.5825;EUR_AF=0.3549;SAS_AF=0.3517;AA=T|||;VT=SNP
8	144545053	rs10108410	G	A	100	PASS	AC=1558;AF=0.311102;AN=5008;NS=2504;DP=17996;EAS_AF=0.1865;AMR_AF=0.3746;AFR_AF=0.2663;EUR_AF=0.4026;SAS_AF=0.3609;AA=G|||;VT=SNP
8	144545195	rs10111294	G	A	100	PASS	AC=1556;AF=0.310703;AN=5008;NS=2504;DP=13541;EAS_AF=0.1865;AMR_AF=0.3718;AFR_AF=0.2663;EUR_AF=0.4026;SAS_AF=0.3609;AA=g|||;VT=SNP
8	144545447	rs10111556	G	A	100	PASS	AC=846;AF=0.16893;AN=5008;NS=2504;DP=14603;EAS_AF=0.1468;AMR_AF=0.2104;AFR_AF=0.0492;EUR_AF=0.2893;SAS_AF=0.2004;AA=G|||;VT=SNP
8	144546584	rs4873794	C	T	100	PASS	AC=1767;AF=0.352835;AN=5008;NS=2504;DP=13792;EAS_AF=0.1766;AMR_AF=0.3559;AFR_AF=0.4781;EUR_AF=0.3579;SAS_AF=0.3579;AA=c|||;VT=SNP
8	144547104	rs11985039	G	A	100	PASS	AC=1976;AF=0.394569;AN=5008;NS=2504;DP=15674;EAS_AF=0.1776;AMR_AF=0.379;AFR_AF=0.612;EUR_AF=0.3728;SAS_AF=0.3579;AA=g|||;VT=SNP
8	144548806	rs369051	A	G	100	PASS	AC=3802;AF=0.759185;AN=5008;NS=2504;DP=16605;EAS_AF=0.9048;AMR_AF=0.7017;AFR_AF=0.7451;EUR_AF=0.7773;SAS_AF=0.6503;AA=G|||;VT=SNP
8	144549617	rs923326	C	G	100	PASS	AC=1679;AF=0.335264;AN=5008;NS=2504;DP=13933;EAS_AF=0.1825;AMR_AF=0.3588;AFR_AF=0.3918;EUR_AF=0.3748;SAS_AF=0.3589;AA=C|||;VT=SNP
8	144550160	rs11786665	G	A	100	PASS	AC=158;AF=0.0315495;AN=5008;NS=2504;DP=14495;EAS_AF=0.0179;AMR_AF=0.0447;AFR_AF=0.0061;EUR_AF=0.0775;SAS_AF=0.0235;AA=G|||;VT=SNP
8	144551142	rs2294118	G	T	100	PASS	AC=1623;AF=0.324081;AN=5008;NS=2504;DP=14168;EAS_AF=0.1815;AMR_AF=0.3386;AFR_AF=0.3941;EUR_AF=0.341;SAS_AF=0.3487;AA=g|||;VT=SNP
8	144552033	rs61386175	C	T	100	PASS	AC=920;AF=0.183706;AN=5008;NS=2504;DP=18369;EAS_AF=0.0813;AMR_AF=0.2666;AFR_AF=0.1346;EUR_AF=0.161;SAS_AF=0.32;AA=C|||;VT=SNP
8	144552076	rs4873795	A	T	100	PASS	AC=579;AF=0.115615;AN=5008;NS=2504;DP=19308;EAS_AF=0.0387;AMR_AF=0.1369;AFR_AF=0.1309;EUR_AF=0.1183;SAS_AF=0.1564;AA=A|||;VT=SNP
8	144552610	rs28549005	C	T	100	PASS	AC=1341;AF=0.267772;AN=5008;NS=2504;DP=15549;EAS_AF=0.1448;AMR_AF=0.219;AFR_AF=0.469;EUR_AF=0.2247;SAS_AF=0.2014;AA=C|||;VT=SNP
8	144552718	rs76578854	G	A	100	PASS	AC=521;AF=0.104034;AN=5008;NS=2504;DP=14659;EAS_AF=0.0317;AMR_AF=0.1326;AFR_AF=0.115;EUR_AF=0.0954;SAS_AF=0.1524;AA=G|||;VT=SNP
8	144553138	rs374534	C	G	100	PASS	AC=1332;AF=0.265974;AN=5008;NS=2504;DP=15688;EAS_AF=0.4504;AMR_AF=0.2406;AFR_AF=0.1278;EUR_AF=0.2883;SAS_AF=0.2577;AA=C|||;VT=SNP
8	144553201	rs35110652	C	T	100	PASS	AC=102;AF=0.0203674;AN=5008;NS=2504;DP=15766;EAS_AF=0.0179;AMR_AF=0.0231;AFR_AF=0.0061;EUR_AF=0.0398;SAS_AF=0.0204;AA=C|||;VT=SNP
8	144553465	rs11136296	C	T	100	PASS	AC=1297;AF=0.258986;AN=5008;NS=2504;DP=14850;EAS_AF=0.4365;AMR_AF=0.2406;AFR_AF=0.1188;EUR_AF=0.2843;SAS_AF=0.2526;AA=C|||;VT=SNP
8	144553478	rs2956378	T	C	100	PASS	AC=2573;AF=0.513778;AN=5008;NS=2504;DP=14333;EAS_AF=0.4583;AMR_AF=0.4712;AFR_AF=0.6498;EUR_AF=0.5288;SAS_AF=0.4018;AA=C|||;VT=SNP
8	144554143	rs59809057	G	A	100	PASS	AC=955;AF=0.190695;AN=5008;NS=2504;DP=13781;EAS_AF=0.122;AMR_AF=0.1916;AFR_AF=0.2216;EUR_AF=0.2187;SAS_AF=0.1902;AA=G|||;VT=SNP
8	144554731	rs2004100	C	T	100	PASS	AC=1057;AF=0.211062;AN=5008;NS=2504;DP=17473;EAS_AF=0.3909;AMR_AF=0.2104;AFR_AF=0.0287;EUR_AF=0.2485;SAS_AF=0.2342;AA=C|||;VT=SNP
8	144554746	rs2004099	G	T	100	PASS	AC=2780;AF=0.555112;AN=5008;NS=2504;DP=17210;EAS_AF=0.8105;AMR_AF=0.6153;AFR_AF=0.2254;EUR_AF=0.6193;SAS_AF=0.6288;AA=G|||;VT=SNP
8	144555129	rs2005246	G	A	100	PASS	AC=130;AF=0.0259585;AN=5008;NS=2504;DP=15975;EAS_AF=0.0556;AMR_AF=0.0216;AFR_AF=0.0023;EUR_AF=0.0398;SAS_AF=0.0164;AA=G|||;VT=SNP
8	144555316	rs13253331	G	A	100	PASS	AC=476;AF=0.0950479;AN=5008;NS=2504;DP=18874;EAS_AF=0.0853;AMR_AF=0.0793;AFR_AF=0.0106;EUR_AF=0.174;SAS_AF=0.1493;AA=G|||;VT=SNP
8	144555482	rs403939	T	C	100	PASS	AC=3876;AF=0.773962;AN=5008;NS=2504;DP=18587;EAS_AF=0.7391;AMR_AF=0.7507;AFR_AF=0.9327;EUR_AF=0.6938;SAS_AF=0.6943;AA=T|||;VT=SNP
8	144555491	rs364417	G	A	100	PASS	AC=634;AF=0.126597;AN=5008;NS=2504;DP=18390;EAS_AF=0.1964;AMR_AF=0.0389;AFR_AF=0.2663;EUR_AF=0.0179;SAS_AF=0.0399;AA=A|||;VT=SNP
8	144556036	rs75394007	C	T	100	PASS	AC=481;AF=0.0960463;AN=5008;NS=2504;DP=952;EAS_AF=0.0734;AMR_AF=0.1153;AFR_AF=0.0356;EUR_AF=0.1123;SAS_AF=0.1708;AA=C|||;VT=SNP
8	144556690	rs12544706	G	C	100	PASS	AC=813;AF=0.16234;AN=5008;NS=2504;DP=15992;EAS_AF=0.0516;AMR_AF=0.2133;AFR_AF=0.1528;EUR_AF=0.2425;SAS_AF=0.1708;AA=G|||;VT=SNP
8	144556739	rs34668069	C	T	100	PASS	AC=1174;AF=0.234425;AN=5008;NS=2504;DP=14284;EAS_AF=0.1062;AMR_AF=0.2853;AFR_AF=0.2458;EUR_AF=0.1938;SAS_AF=0.3569;AA=C|||;VT=SNP
8	144556836	rs61251648	G	A	100	PASS	AC=1737;AF=0.346845;AN=5008;NS=2504;DP=15256;EAS_AF=0.6895;AMR_AF=0.3055;AFR_AF=0.1596;EUR_AF=0.3598;SAS_AF=0.2628;AA=G|||;VT=SNP
8	144556941	rs12547588	A	G	100	PASS	AC=864;AF=0.172524;AN=5008;NS=2504;DP=17742;EAS_AF=0.0565;AMR_AF=0.219;AFR_AF=0.1619;EUR_AF=0.2654;SAS_AF=0.1779;AA=A|||;VT=SNP
8	144557036	rs11136297	G	A	100	PASS	AC=1084;AF=0.216454;AN=5008;NS=2504;DP=14900;EAS_AF=0.0685;AMR_AF=0.2493;AFR_AF=0.2769;EUR_AF=0.2843;SAS_AF=0.1943;AA=G|||;VT=SNP
8	144557264	rs62521920	A	G	100	PASS	AC=878;AF=0.175319;AN=5008;NS=2504;DP=16038;EAS_AF=0.3135;AMR_AF=0.1412;AFR_AF=0.031;EUR_AF=0.2107;SAS_AF=0.2157;AA=A|||;VT=SNP
8	144557739	rs71520524	G	A	100	PASS	AC=100;AF=0.0199681;AN=5008;NS=2504;DP=16161;EAS_AF=0.0149;AMR_AF=0.0216;AFR_AF=0.0023;EUR_AF=0.0417;SAS_AF=0.0256;AA=G|||;VT=SNP;EX_TARGET
8	144557944	rs35609832	C	G	100	PASS	AC=133;AF=0.0265575;AN=5008;NS=2504;DP=15787;EAS_AF=0.0496;AMR_AF=0.0231;AFR_AF=0.003;EUR_AF=0.0388;SAS_AF=0.0245;AA=C|||;VT=SNP
8	144558158	rs11986221	G	A	100	PASS	AC=1360;AF=0.271565;AN=5008;NS=2504;DP=17741;EAS_AF=0.1776;AMR_AF=0.2925;AFR_AF=0.2413;EUR_AF=0.2783;SAS_AF=0.3875;AA=G|||;VT=SNP
8	144558385	rs4873796	C	G	100	PASS	AC=731;AF=0.145966;AN=5008;NS=2504;DP=18943;EAS_AF=0.0883;AMR_AF=0.1945;AFR_AF=0.0946;EUR_AF=0.2167;SAS_AF=0.1677;AA=C|||;VT=SNP
8	144558595	rs78472917	C	G	100	PASS	AC=444;AF=0.0886581;AN=5008;NS=2504;DP=17335;EAS_AF=0.0754;AMR_AF=0.1153;AFR_AF=0.0061;EUR_AF=0.1024;SAS_AF=0.181;AA=C|||;VT=SNP
8	144559105	rs116692788	C	T	100	PASS	AC=554;AF=0.110623;AN=5008;NS=2504;DP=18286;EAS_AF=0.0248;AMR_AF=0.1744;AFR_AF=0.0787;EUR_AF=0.1342;SAS_AF=0.1728;AA=T|||;VT=SNP
8	144559165	rs11780582	A	G	100	PASS	AC=808;AF=0.161342;AN=5008;NS=2504;DP=15268;EAS_AF=0.0724;AMR_AF=0.2161;AFR_AF=0.1218;EUR_AF=0.2435;SAS_AF=0.183;AA=A|||;VT=SNP
8	144559235	rs372513	T	G	100	PASS	AC=4187;AF=0.836062;AN=5008;NS=2504;DP=15537;EAS_AF=0.9345;AMR_AF=0.7968;AFR_AF=0.8238;EUR_AF=0.7903;SAS_AF=0.8262;AA=G|||;VT=SNP
8	144559861	rs35457004	C	G	100	PASS	AC=2544;AF=0.507987;AN=5008;NS=2504;DP=17899;EAS_AF=0.7054;AMR_AF=0.3516;AFR_AF=0.466;EUR_AF=0.3917;SAS_AF=0.592;AA=C|||;VT=SNP
8	144560049	rs13257849	T	C	100	PASS	AC=3309;AF=0.660743;AN=5008;NS=2504;DP=17940;EAS_AF=0.7778;AMR_AF=0.6066;AFR_AF=0.4939;EUR_AF=0.6889;SAS_AF=0.7751;AA=T|||;VT=SNP
8	144560483	rs730051	T	C	100	PASS	AC=748;AF=0.149361;AN=5008;NS=2504;DP=14783;EAS_AF=0.3552;AMR_AF=0.1643;AFR_AF=0.0038;EUR_AF=0.0467;SAS_AF=0.229;AA=T|||;VT=SNP
8	144560640	rs412488	C	T	100	PASS	AC=2585;AF=0.516174;AN=5008;NS=2504;DP=15894;EAS_AF=0.6696;AMR_AF=0.4986;AFR_AF=0.3396;EUR_AF=0.6988;SAS_AF=0.4213;AA=t|||;VT=SNP
8	144561183	rs60861229	G	A	100	PASS	AC=776;AF=0.154952;AN=5008;NS=2504;DP=16971;EAS_AF=0.1796;AMR_AF=0.2579;AFR_AF=0.0045;EUR_AF=0.17;SAS_AF=0.2444;AA=G|||;VT=SNP
8	144562110	rs405035	G	C	100	PASS	AC=1655;AF=0.330471;AN=5008;NS=2504;DP=17112;EAS_AF=0.1736;AMR_AF=0.438;AFR_AF=0.3048;EUR_AF=0.325;SAS_AF=0.456;AA=C|||;VT=SNP
8	144562603	rs1487888	C	T	100	PASS	AC=886;AF=0.176917;AN=5008;NS=2504;DP=17828;EAS_AF=0.4554;AMR_AF=0.1023;AFR_AF=0.0257;EUR_AF=0.1541;SAS_AF=0.1708;AA=C|||;VT=SNP
8	144563143	rs11782442	C	T	100	PASS	AC=533;AF=0.10643;AN=5008;NS=2504;DP=17109;EAS_AF=0.0744;AMR_AF=0.1614;AFR_AF=0.0083;EUR_AF=0.1511;SAS_AF=0.1871;AA=C|||;VT=SNP
8	144563464	rs402011	T	C	100	PASS	AC=3754;AF=0.749601;AN=5008;NS=2504;DP=16345;EAS_AF=0.749;AMR_AF=0.7695;AFR_AF=0.7103;EUR_AF=0.7157;SAS_AF=0.8241;AA=C|||;VT=SNP
8	144563528	rs60625971	C	T	100	PASS	AC=856;AF=0.170927;AN=5008;NS=2504;DP=17120;EAS_AF=0.0982;AMR_AF=0.2622;AFR_AF=0.1051;EUR_AF=0.174;SAS_AF=0.2669;AA=C|||;VT=SNP
8	144563622	rs76551337	A	G	100	PASS	AC=758;AF=0.151358;AN=5008;NS=2504;DP=17528;EAS_AF=0.0982;AMR_AF=0.2536;AFR_AF=0.0348;EUR_AF=0.174;SAS_AF=0.2679;AA=A|||;VT=SNP
8	144563758	rs62521922	G	A	100	PASS	AC=583;AF=0.116414;AN=5008;NS=2504;DP=17284;EAS_AF=0.0754;AMR_AF=0.1671;AFR_AF=0.0424;EUR_AF=0.1511;SAS_AF=0.1871;AA=G|||;VT=SNP
8	144563803	rs12678438	G	A	100	PASS	AC=934;AF=0.186502;AN=5008;NS=2504;DP=18513;EAS_AF=0.5;AMR_AF=0.1023;AFR_AF=0.0257;EUR_AF=0.1551;SAS_AF=0.1728;AA=G|||;VT=SNP
8	144564745	rs6988822	A	T	100	PASS	AC=867;AF=0.173123;AN=5008;NS=2504;DP=17419;EAS_AF=0.0982;AMR_AF=0.2622;AFR_AF=0.1127;EUR_AF=0.174;SAS_AF=0.2679;AA=A|||;VT=SNP
8	144565421	rs61206940	C	T	100	PASS	AC=775;AF=0.154752;AN=5008;NS=2504;DP=17577;EAS_AF=0.0972;AMR_AF=0.255;AFR_AF=0.0348;EUR_AF=0.1909;SAS_AF=0.2679;AA=C|||;VT=SNP
8	144565680	rs391615	A	G	100	PASS	AC=2780;AF=0.555112;AN=5008;NS=2504;DP=16914;EAS_AF=0.6746;AMR_AF=0.549;AFR_AF=0.4569;EUR_AF=0.498;SAS_AF=0.6278;AA=G|||;VT=SNP
8	144565798	rs79792035	G	C	100	PASS	AC=776;AF=0.154952;AN=5008;NS=2504;DP=16552;EAS_AF=0.0982;AMR_AF=0.255;AFR_AF=0.0348;EUR_AF=0.1909;SAS_AF=0.2679;AA=G|||;VT=SNP
8	144565905	rs380904	A	G	100	PASS	AC=3764;AF=0.751597;AN=5008;NS=2504;DP=17668;EAS_AF=0.748;AMR_AF=0.7709;AFR_AF=0.7057;EUR_AF=0.7316;SAS_AF=0.8241;AA=G|||;VT=SNP
8	144566944	rs11786237	C	T	100	PASS	AC=746;AF=0.148962;AN=5008;NS=2504;DP=15478;EAS_AF=0.1181;AMR_AF=0.17;AFR_AF=0.1316;EUR_AF=0.1511;SAS_AF=0.1871;AA=C|||;VT=SNP
8	144566969	rs2294119	C	T	100	PASS	AC=890;AF=0.177716;AN=5008;NS=2504;DP=16002;EAS_AF=0.4583;AMR_AF=0.1023;AFR_AF=0.025;EUR_AF=0.1541;SAS_AF=0.1728;AA=C|||;VT=SNP
8	144568375	rs12542047	G	A	100	PASS	AC=652;AF=0.130192;AN=5008;NS=2504;DP=20763;EAS_AF=0.0734;AMR_AF=0.2017;AFR_AF=0.0076;EUR_AF=0.2336;SAS_AF=0.1973;AA=G|||;VT=SNP
8	144568452	rs11778113	C	A	100	PASS	AC=744;AF=0.148562;AN=5008;NS=2504;DP=17459;EAS_AF=0.1181;AMR_AF=0.17;AFR_AF=0.1309;EUR_AF=0.1501;SAS_AF=0.1871;AA=C|||;VT=SNP
8	144568585	rs79579992	G	A	100	PASS	AC=623;AF=0.124401;AN=5008;NS=2504;DP=17523;EAS_AF=0.1181;AMR_AF=0.1643;AFR_AF=0.0424;EUR_AF=0.1501;SAS_AF=0.1871;AA=G|||;VT=SNP
8	144568825	rs111679420	G	A	100	PASS	AC=776;AF=0.154952;AN=5008;NS=2504;DP=20761;EAS_AF=0.0982;AMR_AF=0.255;AFR_AF=0.0348;EUR_AF=0.1918;SAS_AF=0.2669;AA=G|||;VT=SNP
8	144570737	rs4874139	T	C	100	PASS	AC=742;AF=0.148163;AN=5008;NS=2504;DP=22414;EAS_AF=0.0734;AMR_AF=0.2089;AFR_AF=0.0749;EUR_AF=0.2306;SAS_AF=0.1963;AA=T|||;VT=SNP
8	144571187	rs4873797	T	C	100	PASS	AC=780;AF=0.155751;AN=5008;NS=2504;DP=15082;EAS_AF=0.0982;AMR_AF=0.255;AFR_AF=0.0348;EUR_AF=0.1948;SAS_AF=0.2679;AA=T|||;VT=SNP
8	144571431	rs7013633	T	C	100	PASS	AC=780;AF=0.155751;AN=5008;NS=2504;DP=16149;EAS_AF=0.0982;AMR_AF=0.255;AFR_AF=0.0348;EUR_AF=0.1948;SAS_AF=0.2679;AA=T|||;VT=SNP
8	144571547	rs58587385	A	C	100	PASS	AC=744;AF=0.148562;AN=5008;NS=2504;DP=12661;EAS_AF=0.1181;AMR_AF=0.17;AFR_AF=0.1309;EUR_AF=0.1501;SAS_AF=0.1871;AA=A|||;VT=SNP
8	144571600	rs10104402	G	A	100	PASS	AC=780;AF=0.155751;AN=5008;NS=2504;DP=10563;EAS_AF=0.0982;AMR_AF=0.255;AFR_AF=0.0348;EUR_AF=0.1948;SAS_AF=0.2679;AA=G|||;VT=SNP
8	144571710	rs383439	C	G	100	PASS	AC=1728;AF=0.345048;AN=5008;NS=2504;DP=10369;EAS_AF=0.2163;AMR_AF=0.4395;AFR_AF=0.3124;EUR_AF=0.3449;SAS_AF=0.455;AA=C|||;VT=SNP
8	144571841	rs4874140	C	G	100	PASS	AC=780;AF=0.155751;AN=5008;NS=2504;DP=15058;EAS_AF=0.0982;AMR_AF=0.255;AFR_AF=0.0348;EUR_AF=0.1948;SAS_AF=0.2679;AA=C|||;VT=SNP
8	144572758	rs392131	T	C	100	PASS	AC=1049;AF=0.209465;AN=5008;NS=2504;DP=19663;EAS_AF=0.0982;AMR_AF=0.2839;AFR_AF=0.1596;EUR_AF=0.2555;SAS_AF=0.2914;AA=T|||;VT=SNP
8	144572978	rs59672514	C	T	100	PASS	AC=633;AF=0.126398;AN=5008;NS=2504;DP=17327;EAS_AF=0.1181;AMR_AF=0.1556;AFR_AF=0.1195;EUR_AF=0.0895;SAS_AF=0.1616;AA=C|||;VT=SNP
8	144573055	rs4873798	T	C	100	PASS	AC=3706;AF=0.740016;AN=5008;NS=2504;DP=18601;EAS_AF=0.75;AMR_AF=0.7709;AFR_AF=0.6611;EUR_AF=0.7296;SAS_AF=0.8252;AA=C|||;VT=SNP
8	144573123	rs11779488	G	A	100	PASS	AC=877;AF=0.17512;AN=5008;NS=2504;DP=20256;EAS_AF=0.0933;AMR_AF=0.2723;AFR_AF=0.0378;EUR_AF=0.2565;SAS_AF=0.2924;AA=G|||;VT=SNP
8	144573455	rs13258375	T	C	100	PASS	AC=1117;AF=0.223043;AN=5008;NS=2504;DP=17777;EAS_AF=0.0764;AMR_AF=0.2248;AFR_AF=0.3427;EUR_AF=0.2346;SAS_AF=0.1994;AA=T|||;VT=SNP
8	144573530	rs57658017	C	T	100	PASS	AC=602;AF=0.120208;AN=5008;NS=2504;DP=19156;EAS_AF=0.12;AMR_AF=0.17;AFR_AF=0.0393;EUR_AF=0.1501;SAS_AF=0.1636;AA=C|||;VT=SNP
8	144573675	rs448340	A	G	100	PASS	AC=2096;AF=0.41853;AN=5008;NS=2504;DP=18665;EAS_AF=0.497;AMR_AF=0.4179;AFR_AF=0.2988;EUR_AF=0.3976;SAS_AF=0.5215;AA=G|||;VT=SNP
8	144573910	rs388357	A	C	100	PASS	AC=3361;AF=0.671126;AN=5008;NS=2504;DP=19492;EAS_AF=0.9266;AMR_AF=0.6916;AFR_AF=0.4433;EUR_AF=0.6899;SAS_AF=0.682;AA=C|||;VT=SNP
8	144573931	rs7841755	C	T	100	PASS	AC=1057;AF=0.211062;AN=5008;NS=2504;DP=18673;EAS_AF=0.12;AMR_AF=0.2147;AFR_AF=0.3101;EUR_AF=0.1859;SAS_AF=0.1943;AA=C|||;VT=SNP
8	144574111	rs4873799	A	G	100	PASS	AC=954;AF=0.190495;AN=5008;NS=2504;DP=20114;EAS_AF=0.0734;AMR_AF=0.219;AFR_AF=0.2156;EUR_AF=0.2326;SAS_AF=0.2137;AA=G|||;VT=SNP
8	144574131	rs409529	T	C	100	PASS	AC=1019;AF=0.203474;AN=5008;NS=2504;DP=20009;EAS_AF=0.0754;AMR_AF=0.2219;AFR_AF=0.2602;EUR_AF=0.2346;SAS_AF=0.2137;AA=C|||;VT=SNP
8	144574611	rs410822	A	C	100	PASS	AC=3701;AF=0.739018;AN=5008;NS=2504;DP=17556;EAS_AF=0.748;AMR_AF=0.768;AFR_AF=0.6604;EUR_AF=0.7286;SAS_AF=0.8262;AA=C|||;VT=SNP
8	144576849	rs410836	A	G	100	PASS	AC=4023;AF=0.803315;AN=5008;NS=2504;DP=14828;EAS_AF=0.9573;AMR_AF=0.8343;AFR_AF=0.7042;EUR_AF=0.7326;SAS_AF=0.8292;AA=a|||;VT=SNP
8	144577148	rs372099	G	C	100	PASS	AC=960;AF=0.191693;AN=5008;NS=2504;DP=21280;EAS_AF=0.1171;AMR_AF=0.1888;AFR_AF=0.2814;EUR_AF=0.1501;SAS_AF=0.1922;AA=C|||;VT=SNP
8	144578300	rs12678078	G	A	100	PASS	AC=871;AF=0.173922;AN=5008;NS=2504;DP=19971;EAS_AF=0.4573;AMR_AF=0.0994;AFR_AF=0.0144;EUR_AF=0.1531;SAS_AF=0.1718;AA=g|||;VT=SNP
8	144578319	rs378184	A	G	100	PASS	AC=2771;AF=0.553315;AN=5008;NS=2504;DP=20201;EAS_AF=0.6716;AMR_AF=0.5576;AFR_AF=0.4539;EUR_AF=0.5;SAS_AF=0.6176;AA=G|||;VT=SNP
8	144579215	rs744781	G	C	100	PASS	AC=2471;AF=0.493411;AN=5008;NS=2504;DP=19220;EAS_AF=0.6706;AMR_AF=0.5346;AFR_AF=0.239;EUR_AF=0.502;SAS_AF=0.6166;AA=G|||;VT=SNP
8	144579523	rs744780	C	G	100	PASS	AC=857;AF=0.171126;AN=5008;NS=2504;DP=14589;EAS_AF=0.4454;AMR_AF=0.098;AFR_AF=0.0144;EUR_AF=0.1521;SAS_AF=0.1718;AA=C|||;VT=SNP
8	144579744	rs440379	C	G	100	PASS	AC=2772;AF=0.553514;AN=5008;NS=2504;DP=18912;EAS_AF=0.6716;AMR_AF=0.5576;AFR_AF=0.4539;EUR_AF=0.5;SAS_AF=0.6186;AA=G|||;VT=SNP
8	144581382	rs4874141	G	A	100	PASS	AC=2566;AF=0.51238;AN=5008;NS=2504;DP=12455;EAS_AF=0.6716;AMR_AF=0.5432;AFR_AF=0.3048;EUR_AF=0.501;SAS_AF=0.6186;AA=g|||;VT=SNP
8	144581948	rs4873801	A	G	100	PASS	AC=2563;AF=0.511781;AN=5008;NS=2504;DP=15628;EAS_AF=0.6716;AMR_AF=0.5432;AFR_AF=0.3048;EUR_AF=0.5;SAS_AF=0.6166;AA=A|||;VT=SNP
8	144582799	rs9886386	A	T	100	PASS	AC=2733;AF=0.545727;AN=5008;NS=2504;DP=18650;EAS_AF=0.6706;AMR_AF=0.5562;AFR_AF=0.4274;EUR_AF=0.5;SAS_AF=0.6166;AA=T|||;VT=SNP
8	144583188	rs9314409	T	C	100	PASS	AC=2562;AF=0.511581;AN=5008;NS=2504;DP=12675;EAS_AF=0.6706;AMR_AF=0.5432;AFR_AF=0.3048;EUR_AF=0.5;SAS_AF=0.6166;AA=T|||;VT=SNP
8	144584780	rs896945	A	G	100	PASS	AC=2933;AF=0.585663;AN=5008;NS=2504;DP=18160;EAS_AF=0.6716;AMR_AF=0.5605;AFR_AF=0.5741;EUR_AF=0.502;SAS_AF=0.6166;AA=a|||;VT=SNP
8	144585412	rs10102644	T	C	100	PASS	AC=889;AF=0.177516;AN=5008;NS=2504;DP=14224;EAS_AF=0.4563;AMR_AF=0.1023;AFR_AF=0.0272;EUR_AF=0.1531;SAS_AF=0.1718;AA=T|||;VT=SNP
8	144585507	rs11786779	G	C	100	PASS	AC=584;AF=0.116613;AN=5008;NS=2504;DP=13465;EAS_AF=0.1181;AMR_AF=0.1643;AFR_AF=0.0113;EUR_AF=0.1481;SAS_AF=0.1912;AA=G|||;VT=SNP
8	144585511	rs2980269	T	C	100	PASS	AC=2864;AF=0.571885;AN=5008;NS=2504;DP=13727;EAS_AF=0.6716;AMR_AF=0.5605;AFR_AF=0.5219;EUR_AF=0.501;SAS_AF=0.6176;AA=C|||;VT=SNP
8	144586669	rs13265427	T	C	100	PASS	AC=775;AF=0.154752;AN=5008;NS=2504;DP=18964;EAS_AF=0.0774;AMR_AF=0.2075;AFR_AF=0.0915;EUR_AF=0.2276;SAS_AF=0.2076;AA=T|||;VT=SNP
8	144589212	rs2980274	A	G	100	PASS	AC=2771;AF=0.553315;AN=5008;NS=2504;DP=18534;EAS_AF=0.6716;AMR_AF=0.5576;AFR_AF=0.4531;EUR_AF=0.501;SAS_AF=0.6176;AA=G|||;VT=SNP
8	144591618	rs11776480	C	T	100	PASS	AC=625;AF=0.1248;AN=5008;NS=2504;DP=13381;EAS_AF=0.1181;AMR_AF=0.1671;AFR_AF=0.0393;EUR_AF=0.1501;SAS_AF=0.1912;AA=C|||;VT=SNP
8	144591940	rs12542952	C	T	100	PASS	AC=759;AF=0.151558;AN=5008;NS=2504;DP=16372;EAS_AF=0.0774;AMR_AF=0.2075;AFR_AF=0.0809;EUR_AF=0.2266;SAS_AF=0.2065;AA=C|||;VT=SNP
8	144592259	rs968557	T	C	100	PASS	AC=2785;AF=0.55611;AN=5008;NS=2504;DP=17640;EAS_AF=0.6716;AMR_AF=0.5576;AFR_AF=0.4614;EUR_AF=0.503;SAS_AF=0.6186;AA=C|||;VT=SNP
8	144592591	rs13249589	C	T	100	PASS	AC=766;AF=0.152955;AN=5008;NS=2504;DP=20185;EAS_AF=0.0774;AMR_AF=0.2075;AFR_AF=0.0862;EUR_AF=0.2266;SAS_AF=0.2065;AA=C|||;VT=SNP
8	144593238	rs7824592	A	G	100	PASS	AC=2681;AF=0.535343;AN=5008;NS=2504;DP=19917;EAS_AF=0.6716;AMR_AF=0.549;AFR_AF=0.3896;EUR_AF=0.501;SAS_AF=0.6176;AA=G|||;VT=SNP
8	144593796	rs1869441	G	C	100	PASS	AC=2770;AF=0.553115;AN=5008;NS=2504;DP=16612;EAS_AF=0.6716;AMR_AF=0.5548;AFR_AF=0.4554;EUR_AF=0.501;SAS_AF=0.6155;AA=C|||;VT=SNP
8	144595042	rs12543128	G	A	100	PASS	AC=3432;AF=0.685304;AN=5008;NS=2504;DP=15121;EAS_AF=0.748;AMR_AF=0.7536;AFR_AF=0.4705;EUR_AF=0.7266;SAS_AF=0.82;AA=G|||;VT=SNP
8	144595189	rs12545647	C	T	100	PASS	AC=756;AF=0.150958;AN=5008;NS=2504;DP=11464;EAS_AF=0.0774;AMR_AF=0.2075;AFR_AF=0.0794;EUR_AF=0.2266;SAS_AF=0.2055;AA=C|||;VT=SNP
8	144595244	rs117974186	G	A	100	PASS	AC=881;AF=0.175919;AN=5008;NS=2504;DP=10182;EAS_AF=0.4554;AMR_AF=0.1023;AFR_AF=0.0219;EUR_AF=0.1531;SAS_AF=0.1718;AA=G|||;VT=SNP
8	144596722	rs28569868	G	A	100	PASS	AC=1802;AF=0.359824;AN=5008;NS=2504;DP=19728;EAS_AF=0.5526;AMR_AF=0.3689;AFR_AF=0.1687;EUR_AF=0.3489;SAS_AF=0.4243;AA=G|||;VT=SNP
8	144596903	rs11783695	T	G	100	PASS	AC=983;AF=0.196286;AN=5008;NS=2504;DP=18887;EAS_AF=0.1171;AMR_AF=0.1844;AFR_AF=0.3011;EUR_AF=0.1511;SAS_AF=0.1912;AA=G|||;VT=SNP
8	144597472	rs7846152	C	T	100	PASS	AC=1804;AF=0.360224;AN=5008;NS=2504;DP=18854;EAS_AF=0.5546;AMR_AF=0.3689;AFR_AF=0.1687;EUR_AF=0.3489;SAS_AF=0.4243;AA=C|||;VT=SNP
8	144597730	rs13254347	G	C	100	PASS	AC=757;AF=0.151158;AN=5008;NS=2504;DP=18876;EAS_AF=0.0774;AMR_AF=0.2075;AFR_AF=0.0787;EUR_AF=0.2286;SAS_AF=0.2055;AA=G|||;VT=SNP
8	144597806	rs10099676	C	T	100	PASS	AC=1805;AF=0.360423;AN=5008;NS=2504;DP=19512;EAS_AF=0.5546;AMR_AF=0.3689;AFR_AF=0.1687;EUR_AF=0.3499;SAS_AF=0.4243;AA=C|||;VT=SNP
8	144599009	rs10103957	C	T	100	PASS	AC=901;AF=0.179912;AN=5008;NS=2504;DP=17854;EAS_AF=0.4554;AMR_AF=0.1023;AFR_AF=0.0386;EUR_AF=0.1521;SAS_AF=0.1708;AA=C|||;VT=SNP
8	144599126	rs7841795	G	A	100	PASS	AC=679;AF=0.135583;AN=5008;NS=2504;DP=18409;EAS_AF=0.119;AMR_AF=0.0735;AFR_AF=0.2171;EUR_AF=0.0845;SAS_AF=0.1391;AA=G|||;VT=SNP
8	144599178	rs7464822	G	A	100	PASS	AC=742;AF=0.148163;AN=5008;NS=2504;DP=18409;EAS_AF=0.0784;AMR_AF=0.2089;AFR_AF=0.0658;EUR_AF=0.2276;SAS_AF=0.2065;AA=G|||;VT=SNP
8	144600543	rs11777351	G	A	100	PASS	AC=770;AF=0.153754;AN=5008;NS=2504;DP=16176;EAS_AF=0.1171;AMR_AF=0.1744;AFR_AF=0.1467;EUR_AF=0.1501;SAS_AF=0.1902;AA=G|||;VT=SNP
8	144600768	rs7826922	C	T	100	PASS	AC=1929;AF=0.385184;AN=5008;NS=2504;DP=15259;EAS_AF=0.5546;AMR_AF=0.3775;AFR_AF=0.2564;EUR_AF=0.3519;SAS_AF=0.4243;AA=C|||;VT=SNP
8	144600902	rs11777483	G	A	100	PASS	AC=627;AF=0.1252;AN=5008;NS=2504;DP=17396;EAS_AF=0.1171;AMR_AF=0.1671;AFR_AF=0.0424;EUR_AF=0.1501;SAS_AF=0.1902;AA=G|||;VT=SNP
8	144601299	rs1563152	A	G	100	PASS	AC=2968;AF=0.592652;AN=5008;NS=2504;DP=17713;EAS_AF=0.6716;AMR_AF=0.5663;AFR_AF=0.5968;EUR_AF=0.503;SAS_AF=0.6166;AA=G|||;VT=SNP
8	144601816	rs76419451	C	G	100	PASS	AC=891;AF=0.177915;AN=5008;NS=2504;DP=16034;EAS_AF=0.4563;AMR_AF=0.1023;AFR_AF=0.0272;EUR_AF=0.1551;SAS_AF=0.1718;AA=T|||;VT=SNP
8	144601896	rs7842979	T	G	100	PASS	AC=3729;AF=0.744609;AN=5008;NS=2504;DP=16014;EAS_AF=0.749;AMR_AF=0.7709;AFR_AF=0.6815;EUR_AF=0.7306;SAS_AF=0.8211;AA=G|||;VT=SNP
8	144603486	rs2060968	G	C	100	PASS	AC=777;AF=0.155152;AN=5008;NS=2504;DP=16388;EAS_AF=0.0972;AMR_AF=0.255;AFR_AF=0.0416;EUR_AF=0.1978;SAS_AF=0.2536;AA=G|||;VT=SNP
8	144604360	rs2060965	C	G	100	PASS	AC=940;AF=0.1877;AN=5008;NS=2504;DP=20048;EAS_AF=0.1171;AMR_AF=0.1859;AFR_AF=0.267;EUR_AF=0.1511;SAS_AF=0.1922;AA=C|||;VT=SNP
8	144604947	rs59330917	T	C	100	PASS	AC=629;AF=0.125599;AN=5008;NS=2504;DP=17024;EAS_AF=0.1171;AMR_AF=0.1671;AFR_AF=0.0424;EUR_AF=0.1511;SAS_AF=0.1912;AA=T|||;VT=SNP
8	144605598	rs7837369	G	T	100	PASS	AC=759;AF=0.151558;AN=5008;NS=2504;DP=19543;EAS_AF=0.0714;AMR_AF=0.2075;AFR_AF=0.0855;EUR_AF=0.2266;SAS_AF=0.2065;AA=G|||;VT=SNP
8	144606172	rs12681624	C	G	100	PASS	AC=890;AF=0.177716;AN=5008;NS=2504;DP=16748;EAS_AF=0.4573;AMR_AF=0.1037;AFR_AF=0.0265;EUR_AF=0.1551;SAS_AF=0.1697;AA=C|||;VT=SNP
8	144606567	rs28539132	G	C	100	PASS	AC=2876;AF=0.574281;AN=5008;NS=2504;DP=19856;EAS_AF=0.6716;AMR_AF=0.5634;AFR_AF=0.5287;EUR_AF=0.503;SAS_AF=0.6166;AA=C|||;VT=SNP
8	144607145	rs7834306	C	G	100	PASS	AC=2876;AF=0.574281;AN=5008;NS=2504;DP=21020;EAS_AF=0.6716;AMR_AF=0.5634;AFR_AF=0.5295;EUR_AF=0.503;SAS_AF=0.6155;AA=G|||;VT=SNP
8	144608018	rs113959366	C	T	100	PASS	AC=893;AF=0.178315;AN=5008;NS=2504;DP=17492;EAS_AF=0.4573;AMR_AF=0.1037;AFR_AF=0.0272;EUR_AF=0.1551;SAS_AF=0.1718;AA=C|||;VT=SNP
8	144608166	rs57454270	G	A	100	PASS	AC=629;AF=0.125599;AN=5008;NS=2504;DP=15132;EAS_AF=0.1171;AMR_AF=0.1671;AFR_AF=0.0424;EUR_AF=0.1511;SAS_AF=0.1912;AA=G|||;VT=SNP
8	144608418	rs4874144	G	T	100	PASS	AC=923;AF=0.184305;AN=5008;NS=2504;DP=19090;EAS_AF=0.0972;AMR_AF=0.2666;AFR_AF=0.1475;EUR_AF=0.1968;SAS_AF=0.2526;AA=G|||;VT=SNP
8	144608634	rs4242487	A	G	100	PASS	AC=2210;AF=0.441294;AN=5008;NS=2504;DP=18869;EAS_AF=0.5546;AMR_AF=0.3948;AFR_AF=0.4592;EUR_AF=0.3529;SAS_AF=0.4243;AA=A|||;VT=SNP
8	144609148	rs11782873	C	A	100	PASS	AC=629;AF=0.125599;AN=5008;NS=2504;DP=17844;EAS_AF=0.1171;AMR_AF=0.1671;AFR_AF=0.0424;EUR_AF=0.1511;SAS_AF=0.1912;AA=C|||;VT=SNP
8	144609192	rs11780836	G	T	100	PASS	AC=741;AF=0.147963;AN=5008;NS=2504;DP=14766;EAS_AF=0.0714;AMR_AF=0.2075;AFR_AF=0.0726;EUR_AF=0.2266;SAS_AF=0.2055;AA=G|||;VT=SNP
8	144609227	rs11780840	G	A	100	PASS	AC=629;AF=0.125599;AN=5008;NS=2504;DP=14799;EAS_AF=0.1171;AMR_AF=0.1671;AFR_AF=0.0424;EUR_AF=0.1511;SAS_AF=0.1912;AA=G|||;VT=SNP
8	144609437	rs11783681	C	T	100	PASS	AC=899;AF=0.179513;AN=5008;NS=2504;DP=20485;EAS_AF=0.1171;AMR_AF=0.183;AFR_AF=0.2383;EUR_AF=0.1511;SAS_AF=0.1912;AA=T|||;VT=SNP
8	144609557	rs10103541	A	G	100	PASS	AC=2813;AF=0.561701;AN=5008;NS=2504;DP=18205;EAS_AF=0.6716;AMR_AF=0.5605;AFR_AF=0.4826;EUR_AF=0.504;SAS_AF=0.6155;AA=a|||;VT=SNP
8	144609952	rs921668	T	C	100	PASS	AC=2670;AF=0.533147;AN=5008;NS=2504;DP=17734;EAS_AF=0.6716;AMR_AF=0.549;AFR_AF=0.3805;EUR_AF=0.504;SAS_AF=0.6155;AA=T|||;VT=SNP
8	144610033	rs921667	T	C	100	PASS	AC=830;AF=0.165735;AN=5008;NS=2504;DP=17855;EAS_AF=0.1171;AMR_AF=0.1816;AFR_AF=0.1891;EUR_AF=0.1511;SAS_AF=0.1881;AA=C|||;VT=SNP
8	144611412	rs11782859	G	C	100	PASS	AC=788;AF=0.157348;AN=5008;NS=2504;DP=15955;EAS_AF=0.1171;AMR_AF=0.1801;AFR_AF=0.1558;EUR_AF=0.1511;SAS_AF=0.1912;AA=G|||;VT=SNP
8	144611729	rs4242488	A	C	100	PASS	AC=2877;AF=0.574481;AN=5008;NS=2504;DP=17988;EAS_AF=0.6716;AMR_AF=0.5634;AFR_AF=0.5295;EUR_AF=0.504;SAS_AF=0.6155;AA=C|||;VT=SNP
8	144613084	rs2382954	A	G	100	PASS	AC=939;AF=0.1875;AN=5008;NS=2504;DP=16200;EAS_AF=0.1171;AMR_AF=0.1873;AFR_AF=0.2663;EUR_AF=0.1511;SAS_AF=0.1912;AA=G|||;VT=SNP
8	144613172	rs2382955	C	G	100	PASS	AC=1942;AF=0.38778;AN=5008;NS=2504;DP=11070;EAS_AF=0.5536;AMR_AF=0.3775;AFR_AF=0.2632;EUR_AF=0.3569;SAS_AF=0.4243;AA=C|||;VT=SNP
8	144613193	rs2382956	G	C	100	PASS	AC=1942;AF=0.38778;AN=5008;NS=2504;DP=11965;EAS_AF=0.5536;AMR_AF=0.3775;AFR_AF=0.2632;EUR_AF=0.3569;SAS_AF=0.4243;AA=G|||;VT=SNP
8	144613680	rs3889129	C	T	100	PASS	AC=1930;AF=0.385383;AN=5008;NS=2504;DP=15578;EAS_AF=0.5526;AMR_AF=0.379;AFR_AF=0.2579;EUR_AF=0.3519;SAS_AF=0.4243;AA=C|||;VT=SNP
8	144613917	rs1077272	G	A	100	PASS	AC=629;AF=0.125599;AN=5008;NS=2504;DP=18038;EAS_AF=0.1171;AMR_AF=0.1671;AFR_AF=0.0424;EUR_AF=0.1511;SAS_AF=0.1912;AA=g|||;VT=SNP
8	144614515	rs7834418	C	T	100	PASS	AC=850;AF=0.169728;AN=5008;NS=2504;DP=13320;EAS_AF=0.0238;AMR_AF=0.1844;AFR_AF=0.2368;EUR_AF=0.2664;SAS_AF=0.1196;AA=C|||;VT=SNP
8	144614590	rs2382959	A	G	100	PASS	AC=1400;AF=0.279553;AN=5008;NS=2504;DP=18719;EAS_AF=0.0982;AMR_AF=0.3905;AFR_AF=0.3525;EUR_AF=0.2614;SAS_AF=0.3078;AA=A|||;VT=SNP
8	144615195	rs746383	C	T	100	PASS	AC=3165;AF=0.631989;AN=5008;NS=2504;DP=15069;EAS_AF=0.6726;AMR_AF=0.6009;AFR_AF=0.5605;EUR_AF=0.5825;SAS_AF=0.7597;AA=C|||;VT=SNP
8	144615201	rs896933	T	C	100	PASS	AC=3168;AF=0.632588;AN=5008;NS=2504;DP=15182;EAS_AF=0.6726;AMR_AF=0.6023;AFR_AF=0.5613;EUR_AF=0.5825;SAS_AF=0.7607;AA=C|||;VT=SNP
8	144615404	rs62521948	T	C	100	PASS	AC=645;AF=0.128794;AN=5008;NS=2504;DP=19002;EAS_AF=0.1339;AMR_AF=0.1671;AFR_AF=0.0424;EUR_AF=0.1491;SAS_AF=0.1922;AA=T|||;VT=SNP
8	144615549	rs34971859	C	T	100	PASS	AC=712;AF=0.142173;AN=5008;NS=2504;DP=18742;EAS_AF=0.1339;AMR_AF=0.17;AFR_AF=0.0915;EUR_AF=0.1491;SAS_AF=0.1922;AA=C|||;VT=SNP
8	144616380	rs79374845	G	A	100	PASS	AC=712;AF=0.142173;AN=5008;NS=2504;DP=16607;EAS_AF=0.1339;AMR_AF=0.17;AFR_AF=0.0915;EUR_AF=0.1491;SAS_AF=0.1922;AA=G|||;VT=SNP
8	144616743	rs117480737	C	A	100	PASS	AC=299;AF=0.0597045;AN=5008;NS=2504;DP=16019;EAS_AF=0.002;AMR_AF=0.0389;AFR_AF=0.0371;EUR_AF=0.0785;SAS_AF=0.1452;AA=C|||;VT=SNP
8	144616884	rs34935688	T	C	100	PASS	AC=712;AF=0.142173;AN=5008;NS=2504;DP=17027;EAS_AF=0.1339;AMR_AF=0.17;AFR_AF=0.0915;EUR_AF=0.1491;SAS_AF=0.1922;AA=C|||;VT=SNP
8	144616902	rs4874146	A	G	100	PASS	AC=2626;AF=0.524361;AN=5008;NS=2504;DP=17389;EAS_AF=0.6716;AMR_AF=0.5476;AFR_AF=0.3495;EUR_AF=0.502;SAS_AF=0.6155;AA=G|||;VT=SNP
8	144617159	rs35726397	A	G	100	PASS	AC=811;AF=0.161941;AN=5008;NS=2504;DP=14585;EAS_AF=0.1339;AMR_AF=0.1744;AFR_AF=0.1641;EUR_AF=0.1491;SAS_AF=0.1922;AA=A|||;VT=SNP
8	144617691	rs6558370	A	G	100	PASS	AC=2974;AF=0.59385;AN=5008;NS=2504;DP=16656;EAS_AF=0.6716;AMR_AF=0.5663;AFR_AF=0.6021;EUR_AF=0.503;SAS_AF=0.6155;AA=G|||;VT=SNP
8	144617923	rs10098046	G	A	100	PASS	AC=1196;AF=0.238818;AN=5008;NS=2504;DP=17868;EAS_AF=0.0804;AMR_AF=0.281;AFR_AF=0.3578;EUR_AF=0.1998;SAS_AF=0.2515;AA=G|||;VT=SNP
8	144618232	rs10101193	G	C	100	PASS	AC=2862;AF=0.571486;AN=5008;NS=2504;DP=17153;EAS_AF=0.6577;AMR_AF=0.5634;AFR_AF=0.5325;EUR_AF=0.501;SAS_AF=0.6135;AA=C|||;VT=SNP
8	144619926	rs896965	G	A	100	PASS	AC=809;AF=0.161542;AN=5008;NS=2504;DP=18461;EAS_AF=0.1329;AMR_AF=0.1744;AFR_AF=0.1619;EUR_AF=0.1511;SAS_AF=0.1922;AA=G|||;VT=SNP
8	144619985	rs896964	T	C	100	PASS	AC=807;AF=0.161142;AN=5008;NS=2504;DP=18009;EAS_AF=0.1329;AMR_AF=0.1729;AFR_AF=0.1619;EUR_AF=0.1501;SAS_AF=0.1922;AA=C|||;VT=SNP
8	144620183	rs4874147	T	C	100	PASS	AC=3886;AF=0.775958;AN=5008;NS=2504;DP=18184;EAS_AF=0.9256;AMR_AF=0.7594;AFR_AF=0.6899;EUR_AF=0.7366;SAS_AF=0.7904;AA=C|||;VT=SNP;EX_TARGET
8	144620342	rs1318196	T	C	100	PASS	AC=2090;AF=0.417332;AN=5008;NS=2504;DP=17236;EAS_AF=0.2133;AMR_AF=0.4654;AFR_AF=0.5779;EUR_AF=0.3479;SAS_AF=0.4479;AA=C|||;VT=SNP;EX_TARGET
8	144620855	rs4873802	C	A	100	PASS	AC=748;AF=0.149361;AN=5008;NS=2504;DP=16516;EAS_AF=0.0804;AMR_AF=0.2536;AFR_AF=0.0348;EUR_AF=0.1978;SAS_AF=0.2515;AA=C|||;VT=SNP;EX_TARGET
8	144620871	rs3750209	A	G	100	PASS	AC=943;AF=0.188299;AN=5008;NS=2504;DP=16525;EAS_AF=0.1329;AMR_AF=0.183;AFR_AF=0.2595;EUR_AF=0.1501;SAS_AF=0.1922;AA=G|||;VT=SNP;EX_TARGET
8	144621035	rs3750208	G	A	100	PASS	AC=643;AF=0.128395;AN=5008;NS=2504;DP=16175;EAS_AF=0.1329;AMR_AF=0.1671;AFR_AF=0.0424;EUR_AF=0.1491;SAS_AF=0.1912;AA=G|||;VT=SNP;EX_TARGET
8	144621084	rs3750207	T	G	100	PASS	AC=2086;AF=0.416534;AN=5008;NS=2504;DP=15931;EAS_AF=0.2133;AMR_AF=0.4654;AFR_AF=0.5779;EUR_AF=0.3479;SAS_AF=0.4438;AA=G|||;VT=SNP;EX_TARGET
8	144621091	rs3750206	A	T	100	PASS	AC=807;AF=0.161142;AN=5008;NS=2504;DP=16156;EAS_AF=0.1329;AMR_AF=0.1729;AFR_AF=0.1619;EUR_AF=0.1501;SAS_AF=0.1922;AA=T|||;VT=SNP;EX_TARGET
8	144621839	rs964196	T	C	100	PASS	AC=807;AF=0.161142;AN=5008;NS=2504;DP=19929;EAS_AF=0.1329;AMR_AF=0.1729;AFR_AF=0.1619;EUR_AF=0.1501;SAS_AF=0.1922;AA=T|||;VT=SNP
8	144621931	rs964195	T	C	100	PASS	AC=2084;AF=0.416134;AN=5008;NS=2504;DP=20959;EAS_AF=0.2133;AMR_AF=0.4654;AFR_AF=0.5779;EUR_AF=0.3479;SAS_AF=0.4417;AA=C|||;VT=SNP
8	144623299	rs62523568	G	C	100	PASS	AC=739;AF=0.147564;AN=5008;NS=2504;DP=11145;EAS_AF=0.1339;AMR_AF=0.17;AFR_AF=0.1112;EUR_AF=0.1501;SAS_AF=0.1922;AA=G|||;VT=SNP
8	144623304	rs2242094	C	A	100	PASS	AC=1007;AF=0.201078;AN=5008;NS=2504;DP=11214;EAS_AF=0.0804;AMR_AF=0.2709;AFR_AF=0.2216;EUR_AF=0.1978;SAS_AF=0.2515;AA=C|||;VT=SNP
8	144623574	rs2242093	T	C	100	PASS	AC=873;AF=0.174321;AN=5008;NS=2504;DP=13418;EAS_AF=0.4573;AMR_AF=0.1009;AFR_AF=0.0129;EUR_AF=0.1561;SAS_AF=0.1718;AA=T|||;VT=SNP;EX_TARGET
8	144623735	rs2242092	G	C	100	PASS	AC=2973;AF=0.59365;AN=5008;NS=2504;DP=13381;EAS_AF=0.6706;AMR_AF=0.5663;AFR_AF=0.6014;EUR_AF=0.503;SAS_AF=0.6166;AA=C|||;VT=SNP
8	144623845	rs2242091	G	A	100	PASS	AC=742;AF=0.148163;AN=5008;NS=2504;DP=12254;EAS_AF=0.1329;AMR_AF=0.17;AFR_AF=0.1135;EUR_AF=0.1501;SAS_AF=0.1933;AA=G|||;VT=SNP
8	144623852	rs59151473	G	C	100	PASS	AC=1143;AF=0.228235;AN=5008;NS=2504;DP=12409;EAS_AF=0.0804;AMR_AF=0.2824;AFR_AF=0.3185;EUR_AF=0.1978;SAS_AF=0.2515;AA=G|||;VT=SNP
8	144623918	rs11779871	A	G	100	PASS	AC=645;AF=0.128794;AN=5008;NS=2504;DP=13262;EAS_AF=0.1329;AMR_AF=0.1671;AFR_AF=0.0431;EUR_AF=0.1491;SAS_AF=0.1922;AA=A|||;VT=SNP
8	144624128	rs6998917	A	G	100	PASS	AC=1891;AF=0.377596;AN=5008;NS=2504;DP=18923;EAS_AF=0.2133;AMR_AF=0.4582;AFR_AF=0.4342;EUR_AF=0.3479;SAS_AF=0.4438;AA=A|||;VT=SNP
8	144624438	rs6991958	C	T	100	PASS	AC=905;AF=0.180711;AN=5008;NS=2504;DP=18537;EAS_AF=0.0804;AMR_AF=0.2666;AFR_AF=0.1467;EUR_AF=0.1978;SAS_AF=0.2515;AA=C|||;VT=SNP
8	144624492	rs62523569	A	G	100	PASS	AC=647;AF=0.129193;AN=5008;NS=2504;DP=20163;EAS_AF=0.1329;AMR_AF=0.1643;AFR_AF=0.0461;EUR_AF=0.1491;SAS_AF=0.1922;AA=A|||;VT=SNP
8	144624643	rs11779379	C	T	100	PASS	AC=813;AF=0.16234;AN=5008;NS=2504;DP=19439;EAS_AF=0.1339;AMR_AF=0.17;AFR_AF=0.1672;EUR_AF=0.1501;SAS_AF=0.1922;AA=T|||;VT=SNP
8	144624817	rs11780770	A	G	100	PASS	AC=804;AF=0.160543;AN=5008;NS=2504;DP=17253;EAS_AF=0.1339;AMR_AF=0.17;AFR_AF=0.1634;EUR_AF=0.1501;SAS_AF=0.1881;AA=G|||;VT=SNP
8	144624917	rs60649827	G	A	100	PASS	AC=904;AF=0.180511;AN=5008;NS=2504;DP=14136;EAS_AF=0.0804;AMR_AF=0.2651;AFR_AF=0.1467;EUR_AF=0.1978;SAS_AF=0.2515;AA=G|||;VT=SNP
8	144625433	rs11780288	C	T	100	PASS	AC=746;AF=0.148962;AN=5008;NS=2504;DP=15995;EAS_AF=0.1339;AMR_AF=0.1715;AFR_AF=0.1157;EUR_AF=0.1501;SAS_AF=0.1922;AA=C|||;VT=SNP
8	144625439	rs7814064	G	A	100	PASS	AC=1132;AF=0.226038;AN=5008;NS=2504;DP=15932;EAS_AF=0.0804;AMR_AF=0.2795;AFR_AF=0.3116;EUR_AF=0.1978;SAS_AF=0.2515;AA=G|||;VT=SNP
8	144625677	rs12679647	T	G	100	PASS	AC=875;AF=0.17472;AN=5008;NS=2504;DP=11804;EAS_AF=0.4573;AMR_AF=0.1009;AFR_AF=0.0151;EUR_AF=0.1551;SAS_AF=0.1718;AA=T|||;VT=SNP
8	144625793	rs56972823	C	T	100	PASS	AC=1091;AF=0.217851;AN=5008;NS=2504;DP=11341;EAS_AF=0.0804;AMR_AF=0.2767;AFR_AF=0.2837;EUR_AF=0.1968;SAS_AF=0.2505;AA=T|||;VT=SNP
8	144625867	rs7005579	A	G	100	PASS	AC=1041;AF=0.207867;AN=5008;NS=2504;DP=13142;EAS_AF=0.1339;AMR_AF=0.1844;AFR_AF=0.3321;EUR_AF=0.1501;SAS_AF=0.1922;AA=G|||;VT=SNP
8	144626191	rs11778459	G	A	100	PASS	AC=811;AF=0.161941;AN=5008;NS=2504;DP=15482;EAS_AF=0.1339;AMR_AF=0.1744;AFR_AF=0.1634;EUR_AF=0.1501;SAS_AF=0.1922;AA=G|||;VT=SNP
8	144626320	rs11781228	C	T	100	PASS	AC=651;AF=0.129992;AN=5008;NS=2504;DP=18824;EAS_AF=0.1339;AMR_AF=0.1686;AFR_AF=0.0461;EUR_AF=0.1491;SAS_AF=0.1922;AA=C|||;VT=SNP
8	144626372	rs11782616	A	G	100	PASS	AC=810;AF=0.161741;AN=5008;NS=2504;DP=18871;EAS_AF=0.1339;AMR_AF=0.1744;AFR_AF=0.1626;EUR_AF=0.1501;SAS_AF=0.1922;AA=G|||;VT=SNP
8	144626533	rs35065687	A	G	100	PASS	AC=810;AF=0.161741;AN=5008;NS=2504;DP=21590;EAS_AF=0.1339;AMR_AF=0.1744;AFR_AF=0.1626;EUR_AF=0.1501;SAS_AF=0.1922;AA=G|||;VT=SNP
8	144626708	rs59378841	A	G	100	PASS	AC=1008;AF=0.201278;AN=5008;NS=2504;DP=20883;EAS_AF=0.0804;AMR_AF=0.2709;AFR_AF=0.2224;EUR_AF=0.1978;SAS_AF=0.2515;AA=A|||;VT=SNP
8	144626721	rs73715668	G	C	100	PASS	AC=649;AF=0.129593;AN=5008;NS=2504;DP=20521;EAS_AF=0.0407;AMR_AF=0.1326;AFR_AF=0.0794;EUR_AF=0.2425;SAS_AF=0.1708;AA=G|||;VT=SNP
8	144626891	rs58372186	T	C	100	PASS	AC=810;AF=0.161741;AN=5008;NS=2504;DP=20622;EAS_AF=0.1339;AMR_AF=0.1744;AFR_AF=0.1626;EUR_AF=0.1501;SAS_AF=0.1922;AA=t|||;VT=SNP
8	144627034	rs76883515	A	G	100	PASS	AC=810;AF=0.161741;AN=5008;NS=2504;DP=17282;EAS_AF=0.1339;AMR_AF=0.1744;AFR_AF=0.1626;EUR_AF=0.1501;SAS_AF=0.1922;AA=G|||;VT=SNP
8	144627241	rs12543282	C	T	100	PASS	AC=1007;AF=0.201078;AN=5008;NS=2504;DP=16296;EAS_AF=0.2877;AMR_AF=0.2651;AFR_AF=0.0794;EUR_AF=0.2197;SAS_AF=0.2117;AA=C|||;VT=SNP
8	144628078	rs28665893	C	T	100	PASS	AC=1008;AF=0.201278;AN=5008;NS=2504;DP=19096;EAS_AF=0.0804;AMR_AF=0.2709;AFR_AF=0.2224;EUR_AF=0.1978;SAS_AF=0.2515;AA=c|||;VT=SNP
8	144628079	rs11774601	G	A	100	PASS	AC=653;AF=0.130391;AN=5008;NS=2504;DP=19088;EAS_AF=0.1339;AMR_AF=0.1686;AFR_AF=0.0461;EUR_AF=0.1491;SAS_AF=0.1943;AA=g|||;VT=SNP
8	144628208	rs28708516	A	G	100	PASS	AC=1007;AF=0.201078;AN=5008;NS=2504;DP=22090;EAS_AF=0.0804;AMR_AF=0.2709;AFR_AF=0.2216;EUR_AF=0.1978;SAS_AF=0.2515;AA=a|||;VT=SNP
8	144628514	rs12716574	A	G	100	PASS	AC=2014;AF=0.402157;AN=5008;NS=2504;DP=17342;EAS_AF=0.2143;AMR_AF=0.4611;AFR_AF=0.5234;EUR_AF=0.3499;SAS_AF=0.4438;AA=a|||;VT=SNP
8	144629194	rs58774177	T	C	100	PASS	AC=2076;AF=0.414537;AN=5008;NS=2504;DP=15060;EAS_AF=0.2143;AMR_AF=0.464;AFR_AF=0.5703;EUR_AF=0.3479;SAS_AF=0.4438;AA=N|||;VT=SNP
8	144629346	rs57652216	G	A	100	PASS	AC=1006;AF=0.200879;AN=5008;NS=2504;DP=15962;EAS_AF=0.0794;AMR_AF=0.2709;AFR_AF=0.2216;EUR_AF=0.1978;SAS_AF=0.2515;AA=a|||;VT=SNP
8	144629402	rs57993781	T	A	100	PASS	AC=2827;AF=0.564497;AN=5008;NS=2504;DP=17139;EAS_AF=0.6677;AMR_AF=0.5576;AFR_AF=0.5008;EUR_AF=0.5;SAS_AF=0.6155;AA=N|||;VT=SNP
8	144629898	rs76858516	T	C	100	PASS	AC=902;AF=0.180112;AN=5008;NS=2504;DP=16120;EAS_AF=0.1329;AMR_AF=0.1787;AFR_AF=0.2292;EUR_AF=0.1501;SAS_AF=0.1943;AA=T|||;VT=SNP
8	144630847	rs10100461	G	A	100	PASS	AC=1008;AF=0.201278;AN=5008;NS=2504;DP=16700;EAS_AF=0.0804;AMR_AF=0.2709;AFR_AF=0.2224;EUR_AF=0.1978;SAS_AF=0.2515;AA=G|||;VT=SNP
8	144630901	rs59401474	G	T	100	PASS	AC=715;AF=0.142772;AN=5008;NS=2504;DP=15400;EAS_AF=0.1339;AMR_AF=0.1715;AFR_AF=0.0923;EUR_AF=0.1481;SAS_AF=0.1943;AA=g|||;VT=SNP
8	144631093	rs77318762	G	A	100	PASS	AC=713;AF=0.142372;AN=5008;NS=2504;DP=16597;EAS_AF=0.1339;AMR_AF=0.1715;AFR_AF=0.0915;EUR_AF=0.1481;SAS_AF=0.1933;AA=G|||;VT=SNP
8	144631338	rs56671711	T	C	100	PASS	AC=2979;AF=0.594848;AN=5008;NS=2504;DP=18989;EAS_AF=0.6716;AMR_AF=0.5677;AFR_AF=0.6036;EUR_AF=0.503;SAS_AF=0.6176;AA=T|||;VT=SNP
8	144631342	rs113990650	C	T	100	PASS	AC=903;AF=0.180312;AN=5008;NS=2504;DP=19209;EAS_AF=0.4573;AMR_AF=0.1037;AFR_AF=0.0333;EUR_AF=0.1561;SAS_AF=0.1728;AA=C|||;VT=SNP
8	144631474	rs35228013	A	G	100	PASS	AC=2978;AF=0.594649;AN=5008;NS=2504;DP=21226;EAS_AF=0.6716;AMR_AF=0.5677;AFR_AF=0.6029;EUR_AF=0.503;SAS_AF=0.6176;AA=G|||;VT=SNP
8	144631953	rs4874148	C	T	100	PASS	AC=1188;AF=0.23722;AN=5008;NS=2504;DP=17277;EAS_AF=0.0813;AMR_AF=0.2752;AFR_AF=0.3593;EUR_AF=0.1948;SAS_AF=0.2495;AA=C|||;VT=SNP
8	144631986	rs12679598	A	G	100	PASS	AC=879;AF=0.175519;AN=5008;NS=2504;DP=18190;EAS_AF=0.4573;AMR_AF=0.1009;AFR_AF=0.0159;EUR_AF=0.1571;SAS_AF=0.1728;AA=G|||;VT=SNP
8	144631988	rs4874149	G	A	100	PASS	AC=909;AF=0.18151;AN=5008;NS=2504;DP=18221;EAS_AF=0.0823;AMR_AF=0.2666;AFR_AF=0.1483;EUR_AF=0.1978;SAS_AF=0.2515;AA=G|||;VT=SNP
8	144632006	rs28665475	G	A	100	PASS	AC=1008;AF=0.201278;AN=5008;NS=2504;DP=18607;EAS_AF=0.0823;AMR_AF=0.2695;AFR_AF=0.2216;EUR_AF=0.1978;SAS_AF=0.2515;AA=G|||;VT=SNP
8	144632591	rs35846341	C	T	100	PASS	AC=712;AF=0.142173;AN=5008;NS=2504;DP=11223;EAS_AF=0.1339;AMR_AF=0.1715;AFR_AF=0.0915;EUR_AF=0.1471;SAS_AF=0.1933;AA=c|||;VT=SNP
8	144633556	rs2085018	T	C	100	PASS	AC=2970;AF=0.593051;AN=5008;NS=2504;DP=16470;EAS_AF=0.6716;AMR_AF=0.5648;AFR_AF=0.5998;EUR_AF=0.501;SAS_AF=0.6176;AA=C|||;VT=SNP
8	144633728	rs2100423	A	G	100	PASS	AC=2972;AF=0.59345;AN=5008;NS=2504;DP=15609;EAS_AF=0.6716;AMR_AF=0.5648;AFR_AF=0.6014;EUR_AF=0.501;SAS_AF=0.6176;AA=G|||;VT=SNP
8	144635394	rs34146789	T	C	100	PASS	AC=2481;AF=0.495407;AN=5008;NS=2504;DP=6705;EAS_AF=0.3284;AMR_AF=0.5173;AFR_AF=0.5908;EUR_AF=0.4533;SAS_AF=0.5665;AA=C|||;VT=SNP
8	144636272	rs4874150	G	A	100	PASS	AC=3979;AF=0.794529;AN=5008;NS=2504;DP=19713;EAS_AF=0.9593;AMR_AF=0.83;AFR_AF=0.6823;EUR_AF=0.7207;SAS_AF=0.8272;AA=G|||;VT=SNP
8	144636949	rs7844860	T	C	100	PASS	AC=2998;AF=0.598642;AN=5008;NS=2504;DP=26164;EAS_AF=0.6726;AMR_AF=0.5663;AFR_AF=0.618;EUR_AF=0.501;SAS_AF=0.6196;AA=C|||;VT=SNP
8	144637257	rs7834318	C	A	100	PASS	AC=1734;AF=0.346246;AN=5008;NS=2504;DP=21663;EAS_AF=0.5903;AMR_AF=0.281;AFR_AF=0.2194;EUR_AF=0.2952;SAS_AF=0.365;AA=C|||;VT=SNP
8	144638273	rs13439498	C	T	100	PASS	AC=754;AF=0.150559;AN=5008;NS=2504;DP=18533;EAS_AF=0.0804;AMR_AF=0.2493;AFR_AF=0.0416;EUR_AF=0.1968;SAS_AF=0.2526;AA=C|||;VT=SNP
8	144638734	rs10099546	A	G	100	PASS	AC=1130;AF=0.225639;AN=5008;NS=2504;DP=18585;EAS_AF=0.4573;AMR_AF=0.1167;AFR_AF=0.2035;EUR_AF=0.1501;SAS_AF=0.1718;AA=A|||;VT=SNP
8	144638839	rs11782753	C	T	100	PASS	AC=713;AF=0.142372;AN=5008;NS=2504;DP=14206;EAS_AF=0.1349;AMR_AF=0.1715;AFR_AF=0.0915;EUR_AF=0.1461;SAS_AF=0.1943;AA=C|||;VT=SNP
8	144638888	rs116962724	C	T	100	PASS	AC=776;AF=0.154952;AN=5008;NS=2504;DP=12318;EAS_AF=0.0804;AMR_AF=0.281;AFR_AF=0.0416;EUR_AF=0.1968;SAS_AF=0.2526;AA=C|||;VT=SNP
8	144639952	rs7813970	C	T	100	PASS	AC=404;AF=0.0806709;AN=5008;NS=2504;DP=22762;EAS_AF=0.0228;AMR_AF=0.1268;AFR_AF=0.0393;EUR_AF=0.2147;SAS_AF=0.0256;AA=C|||;VT=SNP
8	144639954	rs4266665	T	G	100	PASS	AC=1344;AF=0.268371;AN=5008;NS=2504;DP=22484;EAS_AF=0.4554;AMR_AF=0.3012;AFR_AF=0.0877;EUR_AF=0.325;SAS_AF=0.2382;AA=T|||;VT=SNP
8	144640506	rs80346174	G	C	100	PASS	AC=705;AF=0.140775;AN=5008;NS=2504;DP=9832;EAS_AF=0.0794;AMR_AF=0.255;AFR_AF=0.0318;EUR_AF=0.1918;SAS_AF=0.2178;AA=G|||;VT=SNP
8	144641161	rs4292703	A	G	100	PASS	AC=3519;AF=0.702676;AN=5008;NS=2504;DP=13050;EAS_AF=0.5774;AMR_AF=0.7075;AFR_AF=0.7912;EUR_AF=0.659;SAS_AF=0.7536;AA=G|||;VT=SNP
8	144641313	rs7840166	G	A	100	PASS	AC=870;AF=0.173722;AN=5008;NS=2504;DP=14200;EAS_AF=0.0794;AMR_AF=0.2666;AFR_AF=0.1505;EUR_AF=0.1918;SAS_AF=0.2178;AA=G|||;VT=SNP
8	144641370	rs2305492	A	G	100	PASS	AC=1242;AF=0.248003;AN=5008;NS=2504;DP=13329;EAS_AF=0.4266;AMR_AF=0.2781;AFR_AF=0.0265;EUR_AF=0.339;SAS_AF=0.2485;AA=A|||;VT=SNP
8	144641753	rs4874151	A	C	100	PASS	AC=3863;AF=0.771366;AN=5008;NS=2504;DP=11472;EAS_AF=0.9206;AMR_AF=0.7176;AFR_AF=0.6498;EUR_AF=0.8062;SAS_AF=0.7843;AA=A|||;VT=SNP
8	144642244	rs73375262	A	G	100	PASS	AC=850;AF=0.169728;AN=5008;NS=2504;DP=13340;EAS_AF=0.0794;AMR_AF=0.2637;AFR_AF=0.1369;EUR_AF=0.1918;SAS_AF=0.2178;AA=A|||;VT=SNP
8	144642490	rs73375263	G	A	100	PASS	AC=869;AF=0.173522;AN=5008;NS=2504;DP=14806;EAS_AF=0.0794;AMR_AF=0.2651;AFR_AF=0.1505;EUR_AF=0.1918;SAS_AF=0.2178;AA=A|||;VT=SNP
8	144642596	rs7835865	T	C	100	PASS	AC=3223;AF=0.64357;AN=5008;NS=2504;DP=14367;EAS_AF=0.8849;AMR_AF=0.5908;AFR_AF=0.5522;EUR_AF=0.5805;SAS_AF=0.6207;AA=T|||;VT=SNP
8	144642854	rs11551202	G	A	100	PASS	AC=833;AF=0.166334;AN=5008;NS=2504;DP=11973;EAS_AF=0.0794;AMR_AF=0.2594;AFR_AF=0.1263;EUR_AF=0.1918;SAS_AF=0.2178;AA=G|||;VT=SNP;EX_TARGET
8	144643169	rs1545536	C	T	100	PASS	AC=1382;AF=0.275958;AN=5008;NS=2504;DP=10554;EAS_AF=0.4583;AMR_AF=0.2507;AFR_AF=0.1354;EUR_AF=0.2058;SAS_AF=0.3681;AA=C|||;VT=SNP;EX_TARGET
8	144643321	rs12541790	A	G	100	PASS	AC=4080;AF=0.814696;AN=5008;NS=2504;DP=11847;EAS_AF=0.9643;AMR_AF=0.853;AFR_AF=0.6959;EUR_AF=0.7724;SAS_AF=0.8374;AA=G|||;VT=SNP
8	144643603	rs2290414	G	A	100	PASS	AC=2498;AF=0.498802;AN=5008;NS=2504;DP=18543;EAS_AF=0.5377;AMR_AF=0.549;AFR_AF=0.4297;EUR_AF=0.4304;SAS_AF=0.5869;AA=G|||;VT=SNP;EX_TARGET
8	144644405	rs11551198	G	A	100	PASS	AC=659;AF=0.131589;AN=5008;NS=2504;DP=11253;EAS_AF=0.0357;AMR_AF=0.1311;AFR_AF=0.1104;EUR_AF=0.2256;SAS_AF=0.1626;AA=G|||;VT=SNP;EX_TARGET
8	144644583	rs1349806	G	C	100	PASS	AC=4081;AF=0.814896;AN=5008;NS=2504;DP=8393;EAS_AF=0.9643;AMR_AF=0.853;AFR_AF=0.6967;EUR_AF=0.7724;SAS_AF=0.8374;AA=C|||;VT=SNP
8	144644787	rs1377663	T	A	100	PASS	AC=4073;AF=0.813299;AN=5008;NS=2504;DP=12944;EAS_AF=0.9643;AMR_AF=0.853;AFR_AF=0.6906;EUR_AF=0.7724;SAS_AF=0.8374;AA=T|||;VT=SNP;EX_TARGET
8	144645460	rs10099003	A	G	100	PASS	AC=850;AF=0.169728;AN=5008;NS=2504;DP=15608;EAS_AF=0.0367;AMR_AF=0.1671;AFR_AF=0.2005;EUR_AF=0.2664;SAS_AF=0.1677;AA=G|||;VT=SNP
8	144645513	rs13266821	C	T	100	PASS	AC=786;AF=0.156949;AN=5008;NS=2504;DP=16275;EAS_AF=0.3145;AMR_AF=0.1844;AFR_AF=0.0068;EUR_AF=0.1203;SAS_AF=0.2157;AA=C|||;VT=SNP
8	144645959	rs59629369	A	G	100	PASS	AC=881;AF=0.175919;AN=5008;NS=2504;DP=17915;EAS_AF=0.0804;AMR_AF=0.2695;AFR_AF=0.1566;EUR_AF=0.1918;SAS_AF=0.2178;AA=A|||;VT=SNP
8	144646201	rs56949579	G	A	100	PASS	AC=2452;AF=0.489617;AN=5008;NS=2504;DP=14230;EAS_AF=0.5466;AMR_AF=0.5303;AFR_AF=0.4735;EUR_AF=0.3728;SAS_AF=0.544;AA=A|||;VT=SNP
8	144646687	rs28600201	G	A	100	PASS	AC=879;AF=0.175519;AN=5008;NS=2504;DP=15716;EAS_AF=0.0794;AMR_AF=0.2709;AFR_AF=0.1543;EUR_AF=0.1948;SAS_AF=0.2157;AA=G|||;VT=SNP
8	144646890	rs967699	G	T	100	PASS	AC=3894;AF=0.777556;AN=5008;NS=2504;DP=17858;EAS_AF=0.9643;AMR_AF=0.8487;AFR_AF=0.5605;EUR_AF=0.7714;SAS_AF=0.8344;AA=N|||;VT=SNP
8	144646903	rs56126614	G	C	100	PASS	AC=841;AF=0.167931;AN=5008;NS=2504;DP=17630;EAS_AF=0.0357;AMR_AF=0.1369;AFR_AF=0.2421;EUR_AF=0.2266;SAS_AF=0.1656;AA=G|||;VT=SNP
8	144646958	rs55750403	G	A	100	PASS	AC=837;AF=0.167133;AN=5008;NS=2504;DP=17043;EAS_AF=0.0357;AMR_AF=0.1354;AFR_AF=0.2405;EUR_AF=0.2256;SAS_AF=0.1656;AA=G|||;VT=SNP
8	144647005	rs4552913	G	A	100	PASS	AC=3894;AF=0.777556;AN=5008;NS=2504;DP=17391;EAS_AF=0.9643;AMR_AF=0.8487;AFR_AF=0.5605;EUR_AF=0.7714;SAS_AF=0.8344;AA=A|||;VT=SNP
8	144647167	rs967701	C	T	100	PASS	AC=858;AF=0.171326;AN=5008;NS=2504;DP=18701;EAS_AF=0.0804;AMR_AF=0.2695;AFR_AF=0.1384;EUR_AF=0.1948;SAS_AF=0.2157;AA=C|||;VT=SNP
8	144647694	rs10089672	T	G	100	PASS	AC=666;AF=0.132987;AN=5008;NS=2504;DP=17587;EAS_AF=0.0357;AMR_AF=0.1297;AFR_AF=0.1142;EUR_AF=0.2256;SAS_AF=0.1656;AA=T|||;VT=SNP
8	144647928	rs12541647	T	C	100	PASS	AC=950;AF=0.189696;AN=5008;NS=2504;DP=19059;EAS_AF=0.3135;AMR_AF=0.2075;AFR_AF=0.1203;EUR_AF=0.1243;SAS_AF=0.2106;AA=T|||;VT=SNP
8	144647964	rs4471056	T	G	100	PASS	AC=4068;AF=0.8123;AN=5008;NS=2504;DP=19471;EAS_AF=0.9643;AMR_AF=0.8545;AFR_AF=0.6884;EUR_AF=0.7734;SAS_AF=0.8333;AA=N|||;VT=SNP
8	144647991	rs28507938	T	G	100	PASS	AC=880;AF=0.175719;AN=5008;NS=2504;DP=19164;EAS_AF=0.0804;AMR_AF=0.2709;AFR_AF=0.1543;EUR_AF=0.1948;SAS_AF=0.2157;AA=t|||;VT=SNP
8	144648184	rs73375272	G	A	100	PASS	AC=880;AF=0.175719;AN=5008;NS=2504;DP=19687;EAS_AF=0.0804;AMR_AF=0.2709;AFR_AF=0.1543;EUR_AF=0.1948;SAS_AF=0.2157;AA=g|||;VT=SNP
8	144648193	rs73375273	A	G	100	PASS	AC=879;AF=0.175519;AN=5008;NS=2504;DP=19613;EAS_AF=0.0804;AMR_AF=0.2695;AFR_AF=0.1543;EUR_AF=0.1948;SAS_AF=0.2157;AA=a|||;VT=SNP
8	144648281	rs72691469	T	C	100	PASS	AC=660;AF=0.131789;AN=5008;NS=2504;DP=20506;EAS_AF=0.0357;AMR_AF=0.1282;AFR_AF=0.1112;EUR_AF=0.2247;SAS_AF=0.1656;AA=T|||;VT=SNP
8	144648509	rs12168	C	T	100	PASS	AC=661;AF=0.131989;AN=5008;NS=2504;DP=20212;EAS_AF=0.0357;AMR_AF=0.1282;AFR_AF=0.112;EUR_AF=0.2247;SAS_AF=0.1656;AA=C|||;VT=SNP
8	144648642	rs896946	A	G	100	PASS	AC=4069;AF=0.8125;AN=5008;NS=2504;DP=19983;EAS_AF=0.9643;AMR_AF=0.8545;AFR_AF=0.6884;EUR_AF=0.7734;SAS_AF=0.8344;AA=A|||;VT=SNP
8	144649156	rs10102146	G	A	100	PASS	AC=660;AF=0.131789;AN=5008;NS=2504;DP=12314;EAS_AF=0.0357;AMR_AF=0.1282;AFR_AF=0.1112;EUR_AF=0.2247;SAS_AF=0.1656;AA=G|||;VT=SNP
8	144649157	rs10097065	T	A	100	PASS	AC=660;AF=0.131789;AN=5008;NS=2504;DP=12362;EAS_AF=0.0357;AMR_AF=0.1282;AFR_AF=0.1112;EUR_AF=0.2247;SAS_AF=0.1656;AA=T|||;VT=SNP
8	144649192	rs11775744	A	G	100	PASS	AC=4073;AF=0.813299;AN=5008;NS=2504;DP=11284;EAS_AF=0.9643;AMR_AF=0.8559;AFR_AF=0.6906;EUR_AF=0.7734;SAS_AF=0.8344;AA=A|||;VT=SNP
8	144649650	rs13254352	C	A	100	PASS	AC=1511;AF=0.301717;AN=5008;NS=2504;DP=9894;EAS_AF=0.4514;AMR_AF=0.2378;AFR_AF=0.2148;EUR_AF=0.2346;SAS_AF=0.3793;AA=C|||;VT=SNP;EX_TARGET
8	144649690	rs13254590	C	T	100	PASS	AC=3953;AF=0.789337;AN=5008;NS=2504;DP=9694;EAS_AF=0.9643;AMR_AF=0.8487;AFR_AF=0.6044;EUR_AF=0.7724;SAS_AF=0.8344;AA=C|||;VT=SNP
8	144649968	rs13255489	C	T	100	PASS	AC=3996;AF=0.797923;AN=5008;NS=2504;DP=14008;EAS_AF=0.9643;AMR_AF=0.8516;AFR_AF=0.6377;EUR_AF=0.7724;SAS_AF=0.8313;AA=c|||;VT=SNP;EX_TARGET
8	144650503	rs13271361	G	A	100	PASS	AC=2546;AF=0.508387;AN=5008;NS=2504;DP=16323;EAS_AF=0.5347;AMR_AF=0.562;AFR_AF=0.4546;EUR_AF=0.4304;SAS_AF=0.5961;AA=G|||;VT=SNP
8	144650510	rs11136301	G	A	100	PASS	AC=1522;AF=0.303914;AN=5008;NS=2504;DP=16145;EAS_AF=0.4296;AMR_AF=0.2939;AFR_AF=0.233;EUR_AF=0.3419;SAS_AF=0.2382;AA=G|||;VT=SNP
8	144650547	rs11136302	G	A	100	PASS	AC=1317;AF=0.262979;AN=5008;NS=2504;DP=15250;EAS_AF=0.4276;AMR_AF=0.2824;AFR_AF=0.0772;EUR_AF=0.341;SAS_AF=0.2505;AA=G|||;VT=SNP
8	144650925	rs13279011	A	T	100	PASS	AC=3847;AF=0.768171;AN=5008;NS=2504;DP=9083;EAS_AF=0.9187;AMR_AF=0.7262;AFR_AF=0.6377;EUR_AF=0.8032;SAS_AF=0.7832;AA=t|||;VT=SNP;EX_TARGET
8	144651062	rs80190095	A	G	100	PASS	AC=880;AF=0.175719;AN=5008;NS=2504;DP=8452;EAS_AF=0.0813;AMR_AF=0.2579;AFR_AF=0.1589;EUR_AF=0.1948;SAS_AF=0.2178;AA=a|||;VT=SNP
8	144652281	rs11990325	T	A	100	PASS	AC=1402;AF=0.279952;AN=5008;NS=2504;DP=19291;EAS_AF=0.2292;AMR_AF=0.2291;AFR_AF=0.2126;EUR_AF=0.2525;SAS_AF=0.4877;AA=a|||;VT=SNP
8	144653397	rs11986259	G	A	100	PASS	AC=1721;AF=0.34365;AN=5008;NS=2504;DP=16056;EAS_AF=0.3978;AMR_AF=0.2579;AFR_AF=0.4622;EUR_AF=0.2296;SAS_AF=0.3057;AA=G|||;VT=SNP
8	144654249	rs10866911	G	A	100	PASS	AC=1604;AF=0.320288;AN=5008;NS=2504;DP=14836;EAS_AF=0.3562;AMR_AF=0.4135;AFR_AF=0.1135;EUR_AF=0.5229;SAS_AF=0.2883;AA=G|||;VT=SNP;EX_TARGET
8	144654255	rs4874153	A	G	100	PASS	AC=3875;AF=0.773762;AN=5008;NS=2504;DP=14708;EAS_AF=0.9058;AMR_AF=0.7349;AFR_AF=0.6657;EUR_AF=0.8231;SAS_AF=0.7607;AA=G|||;VT=SNP;EX_TARGET
8	144654582	rs4874154	C	A	100	PASS	AC=3772;AF=0.753195;AN=5008;NS=2504;DP=14242;EAS_AF=0.8661;AMR_AF=0.7075;AFR_AF=0.6399;EUR_AF=0.7853;SAS_AF=0.7894;AA=a|||;VT=SNP;EX_TARGET
8	144654594	rs4873803	G	T	100	PASS	AC=1587;AF=0.316893;AN=5008;NS=2504;DP=14140;EAS_AF=0.3552;AMR_AF=0.4107;AFR_AF=0.1021;EUR_AF=0.5219;SAS_AF=0.2904;AA=g|||;VT=SNP;EX_TARGET
8	144654693	rs4873804	G	C	100	PASS	AC=1597;AF=0.31889;AN=5008;NS=2504;DP=13924;EAS_AF=0.3562;AMR_AF=0.415;AFR_AF=0.1067;EUR_AF=0.5239;SAS_AF=0.2883;AA=g|||;VT=SNP;EX_TARGET
8	144655315	rs10866912	A	C	100	PASS	AC=1570;AF=0.313498;AN=5008;NS=2504;DP=16222;EAS_AF=0.375;AMR_AF=0.4207;AFR_AF=0.0545;EUR_AF=0.5348;SAS_AF=0.2965;AA=a|||;VT=SNP
8	144656187	rs12546272	C	T	100	PASS	AC=3319;AF=0.66274;AN=5008;NS=2504;DP=16870;EAS_AF=0.755;AMR_AF=0.6729;AFR_AF=0.5628;EUR_AF=0.7575;SAS_AF=0.5982;AA=C|||;VT=SNP
8	144656344	rs4873805	T	C	100	PASS	AC=3900;AF=0.778754;AN=5008;NS=2504;DP=19406;EAS_AF=0.9077;AMR_AF=0.7349;AFR_AF=0.6815;EUR_AF=0.828;SAS_AF=0.7577;AA=C|||;VT=SNP
8	144656754	rs4606077	T	C	100	PASS	AC=3337;AF=0.666334;AN=5008;NS=2504;DP=19575;EAS_AF=0.755;AMR_AF=0.6758;AFR_AF=0.5734;EUR_AF=0.7594;SAS_AF=0.5982;AA=C|||;VT=SNP
8	144656764	rs58774517	C	T	100	PASS	AC=461;AF=0.0920527;AN=5008;NS=2504;DP=20082;EAS_AF=0.1528;AMR_AF=0.0548;AFR_AF=0.0333;EUR_AF=0.0686;SAS_AF=0.1595;AA=C|||;VT=SNP
8	144656765	rs1869434	G	A	100	PASS	AC=3316;AF=0.662141;AN=5008;NS=2504;DP=20029;EAS_AF=0.754;AMR_AF=0.6744;AFR_AF=0.562;EUR_AF=0.7594;SAS_AF=0.5941;AA=G|||;VT=SNP
8	144657152	rs77951814	C	G	100	PASS	AC=518;AF=0.103435;AN=5008;NS=2504;DP=15651;EAS_AF=0.1528;AMR_AF=0.0576;AFR_AF=0.0749;EUR_AF=0.0686;SAS_AF=0.1595;AA=C|||;VT=SNP
8	144657269	rs2290417	G	C	100	PASS	AC=3228;AF=0.644569;AN=5008;NS=2504;DP=16217;EAS_AF=0.755;AMR_AF=0.6513;AFR_AF=0.5416;EUR_AF=0.7247;SAS_AF=0.5828;AA=G|||;VT=SNP
8	144657600	rs2290416	G	A	100	PASS	AC=495;AF=0.0988419;AN=5008;NS=2504;DP=14543;EAS_AF=0.1458;AMR_AF=0.0735;AFR_AF=0.034;EUR_AF=0.0875;SAS_AF=0.1677;AA=G|||;VT=SNP;EX_TARGET
8	144657801	rs9771743	G	A	100	PASS	AC=924;AF=0.184505;AN=5008;NS=2504;DP=11518;EAS_AF=0.0923;AMR_AF=0.2579;AFR_AF=0.1853;EUR_AF=0.171;SAS_AF=0.2403;AA=G|||;VT=SNP;EX_TARGET
8	144658370	rs896955	C	T	100	PASS	AC=1208;AF=0.241214;AN=5008;NS=2504;DP=12091;EAS_AF=0.3641;AMR_AF=0.1945;AFR_AF=0.3086;EUR_AF=0.1302;SAS_AF=0.1708;AA=C|||;VT=SNP
8	144658711	rs872935	G	A	100	PASS	AC=1990;AF=0.397364;AN=5008;NS=2504;DP=17958;EAS_AF=0.3938;AMR_AF=0.4611;AFR_AF=0.1672;EUR_AF=0.6262;SAS_AF=0.4315;AA=G|||;VT=SNP;EX_TARGET
8	144659608	rs12678314	A	G	100	PASS	AC=3439;AF=0.686701;AN=5008;NS=2504;DP=14250;EAS_AF=0.756;AMR_AF=0.6787;AFR_AF=0.649;EUR_AF=0.7594;SAS_AF=0.5971;AA=G|||;VT=SNP;EX_TARGET
8	144659949	rs2305496	C	A	100	PASS	AC=1104;AF=0.220447;AN=5008;NS=2504;DP=12367;EAS_AF=0.3591;AMR_AF=0.1715;AFR_AF=0.2738;EUR_AF=0.0954;SAS_AF=0.1687;AA=C|||;VT=SNP;EX_TARGET
8	144660046	rs896954	G	A	100	PASS	AC=777;AF=0.155152;AN=5008;NS=2504;DP=13421;EAS_AF=0.0933;AMR_AF=0.255;AFR_AF=0.0749;EUR_AF=0.169;SAS_AF=0.2423;AA=G|||;VT=SNP;EX_TARGET
8	144660189	rs896953	A	G	100	PASS	AC=3330;AF=0.664936;AN=5008;NS=2504;DP=10784;EAS_AF=0.755;AMR_AF=0.6412;AFR_AF=0.6452;EUR_AF=0.7008;SAS_AF=0.5787;AA=G|||;VT=SNP
8	144660257	rs2015562	G	T	100	PASS	AC=1202;AF=0.240016;AN=5008;NS=2504;DP=9944;EAS_AF=0.3442;AMR_AF=0.1873;AFR_AF=0.3585;EUR_AF=0.0944;SAS_AF=0.1595;AA=G|||;VT=SNP;EX_TARGET
8	144660545	rs61544471	A	G	100	PASS	AC=437;AF=0.0872604;AN=5008;NS=2504;DP=11404;EAS_AF=0.1419;AMR_AF=0.0533;AFR_AF=0.0295;EUR_AF=0.0696;SAS_AF=0.1513;AA=A|||;VT=SNP
8	144660575	rs896949	C	G	100	PASS	AC=3349;AF=0.66873;AN=5008;NS=2504;DP=12286;EAS_AF=0.756;AMR_AF=0.6527;AFR_AF=0.6316;EUR_AF=0.7167;SAS_AF=0.591;AA=G|||;VT=SNP
8	144661395	rs10095885	T	C	100	PASS	AC=3456;AF=0.690096;AN=5008;NS=2504;DP=17066;EAS_AF=0.753;AMR_AF=0.6657;AFR_AF=0.6982;EUR_AF=0.7276;SAS_AF=0.593;AA=C|||;VT=SNP
8	144661564	rs4874156	G	A	100	PASS	AC=1029;AF=0.205471;AN=5008;NS=2504;DP=19182;EAS_AF=0.3532;AMR_AF=0.1729;AFR_AF=0.2277;EUR_AF=0.0944;SAS_AF=0.1605;AA=G|||;VT=SNP
8	144662353	rs1062391	G	A	100	PASS	AC=1873;AF=0.374002;AN=5008;NS=2504;DP=18011;EAS_AF=0.3998;AMR_AF=0.4539;AFR_AF=0.0983;EUR_AF=0.6163;SAS_AF=0.4141;AA=G|||;VT=SNP;EX_TARGET
8	144663075	rs1809148	G	A	100	PASS	AC=1216;AF=0.242812;AN=5008;NS=2504;DP=18274;EAS_AF=0.3542;AMR_AF=0.2003;AFR_AF=0.3169;EUR_AF=0.1302;SAS_AF=0.1738;AA=G|||;VT=SNP
8	144663661	rs2123758	G	A	100	PASS	AC=1883;AF=0.375998;AN=5008;NS=2504;DP=19243;EAS_AF=0.4008;AMR_AF=0.4524;AFR_AF=0.0983;EUR_AF=0.6173;SAS_AF=0.4233;AA=G|||;VT=SNP
8	144664233	rs3793372	A	C	100	PASS	AC=490;AF=0.0978435;AN=5008;NS=2504;DP=17107;EAS_AF=0.1756;AMR_AF=0.0562;AFR_AF=0.034;EUR_AF=0.0686;SAS_AF=0.1636;AA=a|||;VT=SNP
8	144664299	rs3793371	G	A	100	PASS	AC=452;AF=0.0902556;AN=5008;NS=2504;DP=18192;EAS_AF=0.1528;AMR_AF=0.0533;AFR_AF=0.028;EUR_AF=0.0686;SAS_AF=0.1585;AA=g|||;VT=SNP
8	144664319	rs1563148	C	G	100	PASS	AC=1875;AF=0.374401;AN=5008;NS=2504;DP=18920;EAS_AF=0.3998;AMR_AF=0.4481;AFR_AF=0.0855;EUR_AF=0.6183;SAS_AF=0.4356;AA=c|||;VT=SNP
8	144664335	rs3793369	G	A	100	PASS	AC=460;AF=0.091853;AN=5008;NS=2504;DP=19359;EAS_AF=0.1518;AMR_AF=0.0548;AFR_AF=0.0333;EUR_AF=0.0686;SAS_AF=0.1595;AA=g|||;VT=SNP
8	144664594	rs3793368	C	T	100	PASS	AC=3556;AF=0.710064;AN=5008;NS=2504;DP=18062;EAS_AF=0.9117;AMR_AF=0.7017;AFR_AF=0.4455;EUR_AF=0.8161;SAS_AF=0.7566;AA=t|||;VT=SNP
8	144664624	rs3793367	C	T	100	PASS	AC=3807;AF=0.760184;AN=5008;NS=2504;DP=17658;EAS_AF=0.9067;AMR_AF=0.7219;AFR_AF=0.6293;EUR_AF=0.8161;SAS_AF=0.7556;AA=t|||;VT=SNP
8	144664656	rs3829012	C	T	100	PASS	AC=473;AF=0.0944489;AN=5008;NS=2504;DP=17758;EAS_AF=0.1518;AMR_AF=0.0591;AFR_AF=0.0393;EUR_AF=0.0696;SAS_AF=0.1605;AA=t|||;VT=SNP
8	144664687	rs34178175	G	A	100	PASS	AC=631;AF=0.125998;AN=5008;NS=2504;DP=18051;EAS_AF=0.1518;AMR_AF=0.0648;AFR_AF=0.1581;EUR_AF=0.0686;SAS_AF=0.1585;AA=a|||;VT=SNP
8	144664808	rs10099131	C	T	100	PASS	AC=3221;AF=0.643171;AN=5008;NS=2504;DP=18758;EAS_AF=0.756;AMR_AF=0.6614;AFR_AF=0.5;EUR_AF=0.7505;SAS_AF=0.5971;AA=t|||;VT=SNP
8	144664818	rs10099134	C	T	100	PASS	AC=3701;AF=0.739018;AN=5008;NS=2504;DP=18515;EAS_AF=0.9067;AMR_AF=0.696;AFR_AF=0.6097;EUR_AF=0.7704;SAS_AF=0.7393;AA=t|||;VT=SNP
8	144664975	rs77370907	G	C	100	PASS	AC=464;AF=0.0926518;AN=5008;NS=2504;DP=18670;EAS_AF=0.1567;AMR_AF=0.0548;AFR_AF=0.0333;EUR_AF=0.0686;SAS_AF=0.1585;AA=g|||;VT=SNP
8	144665111	rs73379021	G	A	100	PASS	AC=1058;AF=0.211262;AN=5008;NS=2504;DP=19953;EAS_AF=0.0933;AMR_AF=0.2666;AFR_AF=0.2708;EUR_AF=0.1809;SAS_AF=0.2444;AA=g|||;VT=SNP
8	144665569	rs11136303	T	C	100	PASS	AC=3746;AF=0.748003;AN=5008;NS=2504;DP=20125;EAS_AF=0.6458;AMR_AF=0.8098;AFR_AF=0.5953;EUR_AF=0.9165;SAS_AF=0.8425;AA=C|||;VT=SNP
8	144665680	rs28606985	C	A	100	PASS	AC=1892;AF=0.377796;AN=5008;NS=2504;DP=18814;EAS_AF=0.245;AMR_AF=0.3602;AFR_AF=0.5182;EUR_AF=0.2982;SAS_AF=0.4192;AA=C|||;VT=SNP
8	144665762	rs4874157	G	A	100	PASS	AC=1025;AF=0.204673;AN=5008;NS=2504;DP=19158;EAS_AF=0.3542;AMR_AF=0.17;AFR_AF=0.2375;EUR_AF=0.0815;SAS_AF=0.1575;AA=G|||;VT=SNP
8	144666052	rs76225457	G	T	100	PASS	AC=459;AF=0.0916534;AN=5008;NS=2504;DP=18269;EAS_AF=0.1528;AMR_AF=0.0548;AFR_AF=0.0325;EUR_AF=0.0686;SAS_AF=0.1585;AA=G|||;VT=SNP
8	144666122	rs7841183	G	A	100	PASS	AC=1024;AF=0.204473;AN=5008;NS=2504;DP=18460;EAS_AF=0.3542;AMR_AF=0.17;AFR_AF=0.2368;EUR_AF=0.0815;SAS_AF=0.1575;AA=G|||;VT=SNP
8	144666641	rs10112312	A	G	100	PASS	AC=3672;AF=0.733227;AN=5008;NS=2504;DP=16162;EAS_AF=0.6538;AMR_AF=0.8112;AFR_AF=0.5371;EUR_AF=0.9085;SAS_AF=0.8446;AA=G|||;VT=SNP
8	144666697	rs58472315	A	G	100	PASS	AC=613;AF=0.122404;AN=5008;NS=2504;DP=14398;EAS_AF=0.1667;AMR_AF=0.072;AFR_AF=0.0998;EUR_AF=0.0924;SAS_AF=0.1738;AA=A|||;VT=SNP
8	144666895	rs2382961	A	T	100	PASS	AC=3693;AF=0.73742;AN=5008;NS=2504;DP=17189;EAS_AF=0.6438;AMR_AF=0.8184;AFR_AF=0.5454;EUR_AF=0.9185;SAS_AF=0.8497;AA=A|||;VT=SNP
8	144666960	rs4874158	C	T	100	PASS	AC=975;AF=0.194688;AN=5008;NS=2504;DP=17821;EAS_AF=0.2966;AMR_AF=0.17;AFR_AF=0.2466;EUR_AF=0.0835;SAS_AF=0.1513;AA=C|||;VT=SNP
8	144667385	rs73718108	T	C	100	PASS	AC=1016;AF=0.202875;AN=5008;NS=2504;DP=19835;EAS_AF=0.3353;AMR_AF=0.17;AFR_AF=0.2489;EUR_AF=0.0805;SAS_AF=0.1534;AA=T|||;VT=SNP
8	144667432	rs62523607	G	A	100	PASS	AC=469;AF=0.0936502;AN=5008;NS=2504;DP=19065;EAS_AF=0.1488;AMR_AF=0.0591;AFR_AF=0.0431;EUR_AF=0.0676;SAS_AF=0.1564;AA=G|||;VT=SNP
8	144667755	rs3793366	C	T	100	PASS	AC=3682;AF=0.735224;AN=5008;NS=2504;DP=19682;EAS_AF=0.6647;AMR_AF=0.8098;AFR_AF=0.528;EUR_AF=0.9175;SAS_AF=0.8476;AA=C|||;VT=SNP
8	144668590	rs11780087	T	C	100	PASS	AC=3682;AF=0.735224;AN=5008;NS=2504;DP=13738;EAS_AF=0.6647;AMR_AF=0.8112;AFR_AF=0.528;EUR_AF=0.9175;SAS_AF=0.8466;AA=C|||;VT=SNP
8	144668756	rs58477175	C	T	100	PASS	AC=443;AF=0.0884585;AN=5008;NS=2504;DP=8682;EAS_AF=0.1488;AMR_AF=0.0533;AFR_AF=0.0272;EUR_AF=0.0676;SAS_AF=0.1554;AA=C|||;VT=SNP
8	144669164	rs61652493	G	A	100	PASS	AC=454;AF=0.090655;AN=5008;NS=2504;DP=15996;EAS_AF=0.1498;AMR_AF=0.0548;AFR_AF=0.034;EUR_AF=0.0676;SAS_AF=0.1554;AA=G|||;VT=SNP
8	144669392	rs2382962	G	A	100	PASS	AC=3694;AF=0.73762;AN=5008;NS=2504;DP=19515;EAS_AF=0.6647;AMR_AF=0.8112;AFR_AF=0.5371;EUR_AF=0.9175;SAS_AF=0.8466;AA=G|||;VT=SNP
8	144669512	rs61005957	T	G	100	PASS	AC=488;AF=0.0974441;AN=5008;NS=2504;DP=17558;EAS_AF=0.1518;AMR_AF=0.0634;AFR_AF=0.0356;EUR_AF=0.0885;SAS_AF=0.1585;AA=T|||;VT=SNP
8	144669573	rs2085019	C	T	100	PASS	AC=3215;AF=0.641973;AN=5008;NS=2504;DP=14314;EAS_AF=0.5149;AMR_AF=0.7522;AFR_AF=0.4864;EUR_AF=0.8499;SAS_AF=0.6912;AA=C|||;VT=SNP
8	144669636	rs6996863	A	C	100	PASS	AC=1001;AF=0.19988;AN=5008;NS=2504;DP=14876;EAS_AF=0.0913;AMR_AF=0.2594;AFR_AF=0.2284;EUR_AF=0.1829;SAS_AF=0.2485;AA=A|||;VT=SNP
8	144670451	rs10109931	C	T	100	PASS	AC=3234;AF=0.645767;AN=5008;NS=2504;DP=17384;EAS_AF=0.5149;AMR_AF=0.7579;AFR_AF=0.4977;EUR_AF=0.8499;SAS_AF=0.6912;AA=C|||;VT=SNP
8	144670640	rs10110174	C	T	100	PASS	AC=3691;AF=0.737021;AN=5008;NS=2504;DP=18873;EAS_AF=0.6647;AMR_AF=0.8112;AFR_AF=0.5348;EUR_AF=0.9175;SAS_AF=0.8466;AA=C|||;VT=SNP
8	144670950	rs4874159	C	T	100	PASS	AC=3221;AF=0.643171;AN=5008;NS=2504;DP=20614;EAS_AF=0.5149;AMR_AF=0.7536;AFR_AF=0.4902;EUR_AF=0.8499;SAS_AF=0.6912;AA=C|||;VT=SNP
8	144671922	rs3812448	G	A	100	PASS	AC=3202;AF=0.639377;AN=5008;NS=2504;DP=14792;EAS_AF=0.5099;AMR_AF=0.7522;AFR_AF=0.4803;EUR_AF=0.8499;SAS_AF=0.6912;AA=G|||;VT=SNP;EX_TARGET
8	144671956	rs3812447	G	A	100	PASS	AC=476;AF=0.0950479;AN=5008;NS=2504;DP=14541;EAS_AF=0.1498;AMR_AF=0.0591;AFR_AF=0.0454;EUR_AF=0.0686;SAS_AF=0.1585;AA=G|||;VT=SNP;EX_TARGET
8	144672541	rs751932	T	C	100	PASS	AC=3693;AF=0.73742;AN=5008;NS=2504;DP=16184;EAS_AF=0.6657;AMR_AF=0.8112;AFR_AF=0.5348;EUR_AF=0.9175;SAS_AF=0.8476;AA=C|||;VT=SNP
8	144672938	rs4495441	G	A	100	PASS	AC=999;AF=0.199481;AN=5008;NS=2504;DP=16221;EAS_AF=0.3343;AMR_AF=0.17;AFR_AF=0.2375;EUR_AF=0.0805;SAS_AF=0.1524;AA=g|||;VT=SNP
8	144673042	rs2010898	A	C	100	PASS	AC=3720;AF=0.742812;AN=5008;NS=2504;DP=14575;EAS_AF=0.6905;AMR_AF=0.8112;AFR_AF=0.5363;EUR_AF=0.9175;SAS_AF=0.8476;AA=A|||;VT=SNP
8	144673097	rs60401352	G	A	100	PASS	AC=501;AF=0.10004;AN=5008;NS=2504;DP=15287;EAS_AF=0.1498;AMR_AF=0.0591;AFR_AF=0.0651;EUR_AF=0.0676;SAS_AF=0.1585;AA=G|||;VT=SNP
8	144673533	rs76108894	G	A	100	PASS	AC=457;AF=0.091254;AN=5008;NS=2504;DP=19147;EAS_AF=0.1498;AMR_AF=0.0548;AFR_AF=0.034;EUR_AF=0.0676;SAS_AF=0.1585;AA=G|||;VT=SNP
8	144673722	rs1466219	C	A	100	PASS	AC=3186;AF=0.636182;AN=5008;NS=2504;DP=20242;EAS_AF=0.5159;AMR_AF=0.7522;AFR_AF=0.4652;EUR_AF=0.8499;SAS_AF=0.6892;AA=C|||;VT=SNP
8	144674516	rs7830957	G	T	100	PASS	AC=3694;AF=0.73762;AN=5008;NS=2504;DP=15575;EAS_AF=0.6647;AMR_AF=0.8112;AFR_AF=0.5371;EUR_AF=0.9175;SAS_AF=0.8466;AA=G|||;VT=SNP
8	144674558	rs7821226	T	C	100	PASS	AC=3693;AF=0.73742;AN=5008;NS=2504;DP=15293;EAS_AF=0.6657;AMR_AF=0.8112;AFR_AF=0.5348;EUR_AF=0.9175;SAS_AF=0.8476;AA=C|||;VT=SNP
8	144674772	rs4874163	G	A	100	PASS	AC=3186;AF=0.636182;AN=5008;NS=2504;DP=19417;EAS_AF=0.5159;AMR_AF=0.7522;AFR_AF=0.4652;EUR_AF=0.8499;SAS_AF=0.6892;AA=G|||;VT=SNP
8	144675048	rs4874164	G	A	100	PASS	AC=3219;AF=0.642772;AN=5008;NS=2504;DP=16878;EAS_AF=0.5179;AMR_AF=0.7522;AFR_AF=0.4887;EUR_AF=0.8499;SAS_AF=0.6892;AA=G|||;VT=SNP
8	144675379	rs62522165	C	T	100	PASS	AC=479;AF=0.095647;AN=5008;NS=2504;DP=18285;EAS_AF=0.1498;AMR_AF=0.0591;AFR_AF=0.0484;EUR_AF=0.0676;SAS_AF=0.1585;AA=C|||;VT=SNP
8	144676025	rs6995338	A	G	100	PASS	AC=3694;AF=0.73762;AN=5008;NS=2504;DP=18532;EAS_AF=0.6657;AMR_AF=0.8098;AFR_AF=0.5363;EUR_AF=0.9175;SAS_AF=0.8476;AA=G|||;VT=SNP
8	144676098	rs1057556	A	C	100	PASS	AC=3693;AF=0.73742;AN=5008;NS=2504;DP=17852;EAS_AF=0.6657;AMR_AF=0.8112;AFR_AF=0.5348;EUR_AF=0.9175;SAS_AF=0.8476;AA=C|||;VT=SNP
8	144676234	rs59742520	G	C	100	PASS	AC=475;AF=0.0948482;AN=5008;NS=2504;DP=19959;EAS_AF=0.1498;AMR_AF=0.0591;AFR_AF=0.0484;EUR_AF=0.0666;SAS_AF=0.1554;AA=G|||;VT=SNP
8	144676403	rs4874165	A	G	100	PASS	AC=3694;AF=0.73762;AN=5008;NS=2504;DP=17682;EAS_AF=0.6657;AMR_AF=0.8112;AFR_AF=0.5356;EUR_AF=0.9175;SAS_AF=0.8476;AA=G|||;VT=SNP
8	144676736	rs9314410	C	T	100	PASS	AC=3693;AF=0.73742;AN=5008;NS=2504;DP=18327;EAS_AF=0.6657;AMR_AF=0.8112;AFR_AF=0.5348;EUR_AF=0.9175;SAS_AF=0.8476;AA=C|||;VT=SNP
8	144676862	rs9657360	C	T	100	PASS	AC=2958;AF=0.590655;AN=5008;NS=2504;DP=17401;EAS_AF=0.5159;AMR_AF=0.7147;AFR_AF=0.3601;EUR_AF=0.8002;SAS_AF=0.6759;AA=C|||;VT=SNP
8	144677103	rs60390250	T	C	100	PASS	AC=1070;AF=0.213658;AN=5008;NS=2504;DP=18074;EAS_AF=0.0923;AMR_AF=0.2651;AFR_AF=0.2769;EUR_AF=0.1829;SAS_AF=0.2485;AA=T|||;VT=SNP
8	144677222	rs10097491	T	C	100	PASS	AC=3693;AF=0.73742;AN=5008;NS=2504;DP=18322;EAS_AF=0.6657;AMR_AF=0.8112;AFR_AF=0.5348;EUR_AF=0.9175;SAS_AF=0.8476;AA=C|||;VT=SNP
8	144677565	rs113122933	G	A	100	PASS	AC=999;AF=0.199481;AN=5008;NS=2504;DP=15870;EAS_AF=0.3343;AMR_AF=0.17;AFR_AF=0.2375;EUR_AF=0.0805;SAS_AF=0.1524;AA=G|||;VT=SNP
8	144677925	rs7844940	T	C	100	PASS	AC=3693;AF=0.73742;AN=5008;NS=2504;DP=15090;EAS_AF=0.6657;AMR_AF=0.8112;AFR_AF=0.5348;EUR_AF=0.9175;SAS_AF=0.8476;AA=T|||;VT=SNP
8	144677941	rs7814045	T	C	100	PASS	AC=3694;AF=0.73762;AN=5008;NS=2504;DP=15516;EAS_AF=0.6657;AMR_AF=0.8112;AFR_AF=0.5356;EUR_AF=0.9175;SAS_AF=0.8476;AA=C|||;VT=SNP
8	144678034	rs62522167	G	A	100	PASS	AC=455;AF=0.0908546;AN=5008;NS=2504;DP=17740;EAS_AF=0.1498;AMR_AF=0.0562;AFR_AF=0.034;EUR_AF=0.0676;SAS_AF=0.1554;AA=G|||;VT=SNP
8	144678346	rs75547282	C	T	100	PASS	AC=998;AF=0.199281;AN=5008;NS=2504;DP=18910;EAS_AF=0.3313;AMR_AF=0.17;AFR_AF=0.2375;EUR_AF=0.0805;SAS_AF=0.1544;AA=C|||;VT=SNP
8	144678874	rs2242095	C	T	100	PASS	AC=766;AF=0.152955;AN=5008;NS=2504;DP=19579;EAS_AF=0.0923;AMR_AF=0.2522;AFR_AF=0.0749;EUR_AF=0.175;SAS_AF=0.228;AA=C|||;VT=SNP
8	144679776	rs62522168	G	A	100	PASS	AC=455;AF=0.0908546;AN=5008;NS=2504;DP=7164;EAS_AF=0.1498;AMR_AF=0.0548;AFR_AF=0.034;EUR_AF=0.0676;SAS_AF=0.1564;AA=G|||;VT=SNP
8	144681714	rs58573550	G	A	100	PASS	AC=447;AF=0.0892572;AN=5008;NS=2504;DP=13228;EAS_AF=0.1498;AMR_AF=0.0533;AFR_AF=0.0287;EUR_AF=0.0676;SAS_AF=0.1564;AA=G|||;VT=SNP;EX_TARGET
8	144681777	rs10282929	G	T	100	PASS	AC=3004;AF=0.59984;AN=5008;NS=2504;DP=16333;EAS_AF=0.5109;AMR_AF=0.719;AFR_AF=0.3986;EUR_AF=0.7992;SAS_AF=0.6738;AA=T|||;VT=SNP;EX_TARGET
8	144682311	rs3210186	G	C	100	PASS	AC=1824;AF=0.364217;AN=5008;NS=2504;DP=16225;EAS_AF=0.4177;AMR_AF=0.451;AFR_AF=0.0877;EUR_AF=0.6014;SAS_AF=0.3773;AA=G|||;VT=SNP
8	144682748	rs6558375	C	T	100	PASS	AC=1624;AF=0.324281;AN=5008;NS=2504;DP=16695;EAS_AF=0.121;AMR_AF=0.353;AFR_AF=0.447;EUR_AF=0.326;SAS_AF=0.3456;AA=T|||;VT=SNP
8	144683265	rs6558376	G	A	100	PASS	AC=1060;AF=0.211661;AN=5008;NS=2504;DP=15814;EAS_AF=0.0913;AMR_AF=0.2651;AFR_AF=0.2678;EUR_AF=0.1869;SAS_AF=0.2474;AA=G|||;VT=SNP
8	144683672	rs141052452	C	G	100	PASS	AC=48;AF=0.00958466;AN=5008;NS=2504;DP=14705;EAS_AF=0.002;AMR_AF=0.0144;AFR_AF=0.0015;EUR_AF=0.0298;SAS_AF=0.0041;AA=C|||;VT=SNP
8	144683686	rs10866913	T	C	100	PASS	AC=3286;AF=0.65615;AN=5008;NS=2504;DP=15059;EAS_AF=0.5109;AMR_AF=0.7622;AFR_AF=0.5378;EUR_AF=0.8499;SAS_AF=0.6912;AA=T|||;VT=SNP
8	144683934	rs10112966	C	T	100	PASS	AC=3064;AF=0.611821;AN=5008;NS=2504;DP=16602;EAS_AF=0.5109;AMR_AF=0.7248;AFR_AF=0.4395;EUR_AF=0.8002;SAS_AF=0.6748;AA=T|||;VT=SNP
8	144683975	rs10090650	A	G	100	PASS	AC=3004;AF=0.59984;AN=5008;NS=2504;DP=17108;EAS_AF=0.5109;AMR_AF=0.7205;AFR_AF=0.3964;EUR_AF=0.8002;SAS_AF=0.6748;AA=A|||;VT=SNP
8	144684150	rs10094377	T	C	100	PASS	AC=3056;AF=0.610224;AN=5008;NS=2504;DP=16153;EAS_AF=0.501;AMR_AF=0.7248;AFR_AF=0.441;EUR_AF=0.8002;SAS_AF=0.6748;AA=C|||;VT=SNP
8	144684215	rs10093709	A	G	100	PASS	AC=3084;AF=0.615815;AN=5008;NS=2504;DP=15564;EAS_AF=0.501;AMR_AF=0.7262;AFR_AF=0.4592;EUR_AF=0.8032;SAS_AF=0.6748;AA=G|||;VT=SNP
8	144684474	rs4874167	T	C	100	PASS	AC=3920;AF=0.782748;AN=5008;NS=2504;DP=13369;EAS_AF=0.8502;AMR_AF=0.8862;AFR_AF=0.5703;EUR_AF=0.8797;SAS_AF=0.8272;AA=T|||;VT=SNP
8	144684514	rs73367293	C	T	100	PASS	AC=1047;AF=0.209065;AN=5008;NS=2504;DP=14846;EAS_AF=0.0913;AMR_AF=0.2695;AFR_AF=0.2542;EUR_AF=0.1889;SAS_AF=0.2474;AA=C|||;VT=SNP
8	144684702	rs73718114	C	T	100	PASS	AC=907;AF=0.18111;AN=5008;NS=2504;DP=17656;EAS_AF=0.0873;AMR_AF=0.2594;AFR_AF=0.1573;EUR_AF=0.1879;SAS_AF=0.2474;AA=T|||;VT=SNP
8	144685271	rs3816477	T	C	100	PASS	AC=3838;AF=0.766374;AN=5008;NS=2504;DP=16654;EAS_AF=0.8462;AMR_AF=0.8919;AFR_AF=0.5045;EUR_AF=0.8827;SAS_AF=0.8292;AA=C|||;VT=SNP
8	144685272	rs4874168	G	A	100	PASS	AC=1150;AF=0.229633;AN=5008;NS=2504;DP=16614;EAS_AF=0.3671;AMR_AF=0.2147;AFR_AF=0.1626;EUR_AF=0.171;SAS_AF=0.2495;AA=G|||;VT=SNP
8	144686512	rs755217	G	A	100	PASS	AC=1214;AF=0.242412;AN=5008;NS=2504;DP=20276;EAS_AF=0.3661;AMR_AF=0.2176;AFR_AF=0.2141;EUR_AF=0.169;SAS_AF=0.2464;AA=G|||;VT=SNP
8	144687092	rs896962	T	C	100	PASS	AC=1224;AF=0.244409;AN=5008;NS=2504;DP=18755;EAS_AF=0.375;AMR_AF=0.219;AFR_AF=0.2141;EUR_AF=0.169;SAS_AF=0.2464;AA=C|||;VT=SNP;EX_TARGET
8	144687721	rs896961	C	T	100	PASS	AC=1293;AF=0.258187;AN=5008;NS=2504;DP=18634;EAS_AF=0.37;AMR_AF=0.2262;AFR_AF=0.2269;EUR_AF=0.2008;SAS_AF=0.2669;AA=T|||;VT=SNP
8	144688736	rs2242090	C	G	100	PASS	AC=1638;AF=0.327077;AN=5008;NS=2504;DP=17053;EAS_AF=0.3879;AMR_AF=0.3977;AFR_AF=0.0809;EUR_AF=0.5239;SAS_AF=0.3446;AA=C|||;VT=SNP;EX_TARGET
8	144689146	rs2242089	C	T	100	PASS	AC=1231;AF=0.245807;AN=5008;NS=2504;DP=19504;EAS_AF=0.371;AMR_AF=0.2233;AFR_AF=0.1808;EUR_AF=0.2008;SAS_AF=0.2669;AA=C|||;VT=SNP;EX_TARGET
8	144689464	rs2242088	C	G	100	PASS	AC=2532;AF=0.505591;AN=5008;NS=2504;DP=21959;EAS_AF=0.4792;AMR_AF=0.6599;AFR_AF=0.27;EUR_AF=0.6809;SAS_AF=0.5613;AA=C|||;VT=SNP
8	144689588	rs7818082	G	A	100	PASS	AC=1212;AF=0.242013;AN=5008;NS=2504;DP=27295;EAS_AF=0.371;AMR_AF=0.2205;AFR_AF=0.1672;EUR_AF=0.2008;SAS_AF=0.2679;AA=G|||;VT=SNP
8	144689686	rs4874169	A	G	100	PASS	AC=4013;AF=0.801318;AN=5008;NS=2504;DP=28737;EAS_AF=0.8502;AMR_AF=0.9193;AFR_AF=0.5711;EUR_AF=0.9314;SAS_AF=0.8446;AA=G|||;VT=SNP
8	144689771	rs28405113	C	A	100	PASS	AC=877;AF=0.17512;AN=5008;NS=2504;DP=26809;EAS_AF=0.0913;AMR_AF=0.2622;AFR_AF=0.1785;EUR_AF=0.1541;SAS_AF=0.2168;AA=C|||;VT=SNP
8	144689914	rs11136305	C	T	100	PASS	AC=2521;AF=0.503395;AN=5008;NS=2504;DP=28949;EAS_AF=0.4792;AMR_AF=0.6585;AFR_AF=0.2625;EUR_AF=0.6809;SAS_AF=0.5613;AA=C|||;VT=SNP
8	144690648	rs34892354	G	C	100	PASS	AC=967;AF=0.193091;AN=5008;NS=2504;DP=19829;EAS_AF=0.1349;AMR_AF=0.111;AFR_AF=0.3533;EUR_AF=0.1183;SAS_AF=0.1718;AA=G|||;VT=SNP
8	144690832	rs62522171	C	A	100	PASS	AC=817;AF=0.163139;AN=5008;NS=2504;DP=21226;EAS_AF=0.1349;AMR_AF=0.1023;AFR_AF=0.2451;EUR_AF=0.1173;SAS_AF=0.1718;AA=C|||;VT=SNP
8	144690886	rs10097337	A	C	100	PASS	AC=2605;AF=0.520168;AN=5008;NS=2504;DP=18985;EAS_AF=0.494;AMR_AF=0.6657;AFR_AF=0.3101;EUR_AF=0.6809;SAS_AF=0.5624;AA=C|||;VT=SNP
8	144691512	rs2278898	G	C	100	PASS	AC=513;AF=0.102436;AN=5008;NS=2504;DP=11280;EAS_AF=0.1329;AMR_AF=0.0663;AFR_AF=0.087;EUR_AF=0.0666;SAS_AF=0.1544;AA=G|||;VT=SNP
8	144692185	rs2278897	A	G	100	PASS	AC=2401;AF=0.479433;AN=5008;NS=2504;DP=10154;EAS_AF=0.5933;AMR_AF=0.5288;AFR_AF=0.2254;EUR_AF=0.6521;SAS_AF=0.4928;AA=A|||;VT=SNP
8	144692333	rs4403422	A	G	100	PASS	AC=2245;AF=0.448283;AN=5008;NS=2504;DP=16985;EAS_AF=0.1984;AMR_AF=0.4352;AFR_AF=0.5393;EUR_AF=0.5547;SAS_AF=0.4826;AA=A|||;VT=SNP
8	144692606	rs2085014	A	G	100	PASS	AC=2009;AF=0.401158;AN=5008;NS=2504;DP=16399;EAS_AF=0.5248;AMR_AF=0.3833;AFR_AF=0.4887;EUR_AF=0.2505;SAS_AF=0.3231;AA=A|||;VT=SNP
8	144692900	rs4874171	C	T	100	PASS	AC=1554;AF=0.310304;AN=5008;NS=2504;DP=18504;EAS_AF=0.2302;AMR_AF=0.4467;AFR_AF=0.0371;EUR_AF=0.6044;SAS_AF=0.363;AA=C|||;VT=SNP
8	144692971	rs3812442	C	T	100	PASS	AC=1528;AF=0.305112;AN=5008;NS=2504;DP=20326;EAS_AF=0.2282;AMR_AF=0.4452;AFR_AF=0.031;EUR_AF=0.6054;SAS_AF=0.3466;AA=C|||;VT=SNP
8	144693261	rs3812444	G	A	100	PASS	AC=489;AF=0.0976438;AN=5008;NS=2504;DP=18394;EAS_AF=0.124;AMR_AF=0.0533;AFR_AF=0.1006;EUR_AF=0.0646;SAS_AF=0.1319;AA=G|||;VT=SNP
8	144693284	rs3812445	G	A	100	PASS	AC=4206;AF=0.839856;AN=5008;NS=2504;DP=18543;EAS_AF=0.8968;AMR_AF=0.7666;AFR_AF=0.8154;EUR_AF=0.8847;SAS_AF=0.82;AA=G|||;VT=SNP
8	144693436	rs113642387	C	T	100	PASS	AC=594;AF=0.11861;AN=5008;NS=2504;DP=18554;EAS_AF=0.1032;AMR_AF=0.2248;AFR_AF=0.0371;EUR_AF=0.1143;SAS_AF=0.1738;AA=C|||;VT=SNP
8	144693521	rs28688294	T	C	100	PASS	AC=2406;AF=0.480431;AN=5008;NS=2504;DP=18724;EAS_AF=0.6667;AMR_AF=0.3012;AFR_AF=0.6029;EUR_AF=0.2763;SAS_AF=0.4601;AA=T|||;VT=SNP
8	144693839	rs2045084	C	T	100	PASS	AC=1551;AF=0.309704;AN=5008;NS=2504;DP=18132;EAS_AF=0.2302;AMR_AF=0.4452;AFR_AF=0.031;EUR_AF=0.6074;SAS_AF=0.3661;AA=C|||;VT=SNP
8	144693850	rs4873808	C	T	100	PASS	AC=1417;AF=0.282947;AN=5008;NS=2504;DP=18584;EAS_AF=0.626;AMR_AF=0.2161;AFR_AF=0.1573;EUR_AF=0.1561;SAS_AF=0.2771;AA=C|||;VT=SNP
8	144694067	rs4873809	C	T	100	PASS	AC=2530;AF=0.505192;AN=5008;NS=2504;DP=16451;EAS_AF=0.6667;AMR_AF=0.3098;AFR_AF=0.6891;EUR_AF=0.2793;SAS_AF=0.4611;AA=C|||;VT=SNP
8	144694890	rs2978	G	C	100	PASS	AC=1571;AF=0.313698;AN=5008;NS=2504;DP=16570;EAS_AF=0.2302;AMR_AF=0.4481;AFR_AF=0.0454;EUR_AF=0.6064;SAS_AF=0.3661;AA=G|||;VT=SNP
8	144695176	rs2242087	C	T	100	PASS	AC=1449;AF=0.289337;AN=5008;NS=2504;DP=15824;EAS_AF=0.5407;AMR_AF=0.2248;AFR_AF=0.1634;EUR_AF=0.2107;SAS_AF=0.3272;AA=C|||;VT=SNP
8	144695499	rs2242086	C	A	100	PASS	AC=1448;AF=0.289137;AN=5008;NS=2504;DP=15087;EAS_AF=0.5407;AMR_AF=0.2248;AFR_AF=0.1626;EUR_AF=0.2107;SAS_AF=0.3272;AA=C|||;VT=SNP
8	144695566	rs75004647	C	T	100	PASS	AC=593;AF=0.118411;AN=5008;NS=2504;DP=14080;EAS_AF=0.1032;AMR_AF=0.2248;AFR_AF=0.0371;EUR_AF=0.1143;SAS_AF=0.1728;AA=C|||;VT=SNP
8	144696203	rs4634659	T	C	100	PASS	AC=4153;AF=0.829273;AN=5008;NS=2504;DP=17097;EAS_AF=0.8968;AMR_AF=0.7594;AFR_AF=0.7731;EUR_AF=0.8857;SAS_AF=0.8272;AA=C|||;VT=SNP
8	144697041	rs1049832	A	G	100	PASS	AC=1664;AF=0.332268;AN=5008;NS=2504;DP=15024;EAS_AF=0.2302;AMR_AF=0.464;AFR_AF=0.09;EUR_AF=0.6203;SAS_AF=0.3753;AA=G|||;VT=SNP;EX_TARGET
8	144697466	rs7844633	C	A	100	PASS	AC=1450;AF=0.289537;AN=5008;NS=2504;DP=17332;EAS_AF=0.5407;AMR_AF=0.2262;AFR_AF=0.1634;EUR_AF=0.2107;SAS_AF=0.3272;AA=C|||;VT=SNP
8	144697653	rs7817301	A	G	100	PASS	AC=4152;AF=0.829073;AN=5008;NS=2504;DP=17852;EAS_AF=0.8968;AMR_AF=0.7594;AFR_AF=0.7723;EUR_AF=0.8857;SAS_AF=0.8272;AA=G|||;VT=SNP
8	144697858	rs1563153	C	T	100	PASS	AC=1561;AF=0.311701;AN=5008;NS=2504;DP=17055;EAS_AF=0.2302;AMR_AF=0.4481;AFR_AF=0.0446;EUR_AF=0.6064;SAS_AF=0.3569;AA=C|||;VT=SNP
8	144698021	rs73718116	G	C	100	PASS	AC=579;AF=0.115615;AN=5008;NS=2504;DP=18168;EAS_AF=0.126;AMR_AF=0.0591;AFR_AF=0.1558;EUR_AF=0.0646;SAS_AF=0.1431;AA=G|||;VT=SNP
8	144699424	rs2242085	G	C	100	PASS	AC=1468;AF=0.293131;AN=5008;NS=2504;DP=12295;EAS_AF=0.5407;AMR_AF=0.2262;AFR_AF=0.177;EUR_AF=0.2107;SAS_AF=0.3272;AA=G|||;VT=SNP
8	144699601	rs67210953	G	A	100	PASS	AC=1561;AF=0.311701;AN=5008;NS=2504;DP=10474;EAS_AF=0.2302;AMR_AF=0.4481;AFR_AF=0.0446;EUR_AF=0.6064;SAS_AF=0.3569;AA=G|||;VT=SNP
8	144699905	rs6558378	C	G	100	PASS	AC=2576;AF=0.514377;AN=5008;NS=2504;DP=9088;EAS_AF=0.6667;AMR_AF=0.3098;AFR_AF=0.7171;EUR_AF=0.2793;SAS_AF=0.4703;AA=C|||;VT=SNP
8	144699957	rs6558379	C	G	100	PASS	AC=2593;AF=0.517772;AN=5008;NS=2504;DP=8862;EAS_AF=0.6657;AMR_AF=0.3112;AFR_AF=0.7307;EUR_AF=0.2793;SAS_AF=0.4693;AA=C|||;VT=SNP
8	144700092	rs3812446	G	C	100	PASS	AC=2599;AF=0.51897;AN=5008;NS=2504;DP=13441;EAS_AF=0.6657;AMR_AF=0.3127;AFR_AF=0.7337;EUR_AF=0.2793;SAS_AF=0.4703;AA=G|||;VT=SNP
8	144701468	rs34359769	T	C	100	PASS	AC=2369;AF=0.473043;AN=5008;NS=2504;DP=10871;EAS_AF=0.5833;AMR_AF=0.5634;AFR_AF=0.0567;EUR_AF=0.7674;SAS_AF=0.5552;AA=T|||;VT=SNP
8	144703630	rs7010520	C	T	100	PASS	AC=998;AF=0.199281;AN=5008;NS=2504;DP=13059;EAS_AF=0.2212;AMR_AF=0.3127;AFR_AF=0.1233;EUR_AF=0.1451;SAS_AF=0.2546;AA=C|||;VT=SNP
8	144705033	rs4873811	A	G	100	PASS	AC=2370;AF=0.473243;AN=5008;NS=2504;DP=13405;EAS_AF=0.5853;AMR_AF=0.5634;AFR_AF=0.0567;EUR_AF=0.7674;SAS_AF=0.5542;AA=A|||;VT=SNP
8	144705082	rs11136306	G	A	100	PASS	AC=2370;AF=0.473243;AN=5008;NS=2504;DP=14593;EAS_AF=0.5853;AMR_AF=0.5634;AFR_AF=0.0567;EUR_AF=0.7674;SAS_AF=0.5542;AA=G|||;VT=SNP
8	144705349	rs6558380	A	G	100	PASS	AC=3750;AF=0.748802;AN=5008;NS=2504;DP=13351;EAS_AF=0.7788;AMR_AF=0.67;AFR_AF=0.6914;EUR_AF=0.8519;SAS_AF=0.7454;AA=G|||;VT=SNP
8	144707785	rs34257756	A	G	100	PASS	AC=1579;AF=0.315296;AN=5008;NS=2504;DP=12279;EAS_AF=0.1935;AMR_AF=0.1326;AFR_AF=0.733;EUR_AF=0.1213;SAS_AF=0.2055;AA=G|||;VT=SNP
8	144709148	rs34819592	A	T	100	PASS	AC=1501;AF=0.29972;AN=5008;NS=2504;DP=13130;EAS_AF=0.1935;AMR_AF=0.1268;AFR_AF=0.677;EUR_AF=0.1203;SAS_AF=0.2065;AA=T|||;VT=SNP
8	144715349	rs79170384	G	A	100	PASS	AC=592;AF=0.118211;AN=5008;NS=2504;DP=20031;EAS_AF=0.1052;AMR_AF=0.2233;AFR_AF=0.0371;EUR_AF=0.1143;SAS_AF=0.1708;AA=G|||;VT=SNP
8	144716155	rs2384929	C	T	100	PASS	AC=1317;AF=0.262979;AN=5008;NS=2504;DP=16835;EAS_AF=0.2302;AMR_AF=0.3429;AFR_AF=0.0219;EUR_AF=0.5099;SAS_AF=0.3119;AA=C|||;VT=SNP
8	144716182	rs1869438	G	A	100	PASS	AC=378;AF=0.0754792;AN=5008;NS=2504;DP=14788;EAS_AF=0.0466;AMR_AF=0.0576;AFR_AF=0.003;EUR_AF=0.1163;SAS_AF=0.1738;AA=G|||;VT=SNP
8	144716204	rs62522222	A	G	100	PASS	AC=827;AF=0.165136;AN=5008;NS=2504;DP=14645;EAS_AF=0.1409;AMR_AF=0.0749;AFR_AF=0.2791;EUR_AF=0.1004;SAS_AF=0.1667;AA=A|||;VT=SNP
8	144716569	rs35657405	T	C	100	PASS	AC=2926;AF=0.584265;AN=5008;NS=2504;DP=15760;EAS_AF=0.4474;AMR_AF=0.7464;AFR_AF=0.3752;EUR_AF=0.7604;SAS_AF=0.7117;AA=t|||;VT=SNP
8	144716668	rs11787417	G	A	100	PASS	AC=2960;AF=0.591054;AN=5008;NS=2504;DP=16493;EAS_AF=0.3413;AMR_AF=0.7493;AFR_AF=0.5446;EUR_AF=0.7594;SAS_AF=0.6258;AA=A|||;VT=SNP
8	144717155	rs10097092	C	T	100	PASS	AC=1682;AF=0.335863;AN=5008;NS=2504;DP=17984;EAS_AF=0.1706;AMR_AF=0.4986;AFR_AF=0.0696;EUR_AF=0.6759;SAS_AF=0.4008;AA=C|||;VT=SNP
8	144717166	rs10112400	A	C	100	PASS	AC=2313;AF=0.461861;AN=5008;NS=2504;DP=17323;EAS_AF=0.1766;AMR_AF=0.5432;AFR_AF=0.5061;EUR_AF=0.6899;SAS_AF=0.4039;AA=C|||;VT=SNP
8	144717251	rs113835443	C	T	100	PASS	AC=501;AF=0.10004;AN=5008;NS=2504;DP=16081;EAS_AF=0.12;AMR_AF=0.196;AFR_AF=0.0333;EUR_AF=0.0964;SAS_AF=0.1053;AA=C|||;VT=SNP
8	144717918	rs67286843	A	G	100	PASS	AC=771;AF=0.153954;AN=5008;NS=2504;DP=13341;EAS_AF=0.126;AMR_AF=0.2291;AFR_AF=0.1952;EUR_AF=0.1243;SAS_AF=0.1043;AA=A|||;VT=SNP
8	144718135	rs4874178	G	A	100	PASS	AC=1309;AF=0.261382;AN=5008;NS=2504;DP=10622;EAS_AF=0.4633;AMR_AF=0.1945;AFR_AF=0.23;EUR_AF=0.1501;SAS_AF=0.2577;AA=G|||;VT=SNP
8	144718213	rs4873812	G	T	100	PASS	AC=1310;AF=0.261581;AN=5008;NS=2504;DP=7995;EAS_AF=0.4633;AMR_AF=0.1945;AFR_AF=0.23;EUR_AF=0.1501;SAS_AF=0.2587;AA=G|||;VT=SNP
8	144718254	rs1540558	G	C	100	PASS	AC=1822;AF=0.363818;AN=5008;NS=2504;DP=8173;EAS_AF=0.1974;AMR_AF=0.4755;AFR_AF=0.1884;EUR_AF=0.6451;SAS_AF=0.4039;AA=C|||;VT=SNP
8	144718568	rs11136309	G	C	100	PASS	AC=1729;AF=0.345248;AN=5008;NS=2504;DP=11896;EAS_AF=0.1964;AMR_AF=0.4726;AFR_AF=0.1339;EUR_AF=0.6431;SAS_AF=0.3875;AA=C|||;VT=SNP
8	144719945	rs76871635	C	G	100	PASS	AC=1350;AF=0.269569;AN=5008;NS=2504;DP=13850;EAS_AF=0.4603;AMR_AF=0.196;AFR_AF=0.2307;EUR_AF=0.1501;SAS_AF=0.3006;AA=C|||;VT=SNP
8	144720873	rs7836923	C	T	100	PASS	AC=1956;AF=0.390575;AN=5008;NS=2504;DP=11916;EAS_AF=0.6806;AMR_AF=0.2723;AFR_AF=0.2791;EUR_AF=0.2276;SAS_AF=0.4939;AA=C|||;VT=SNP
8	144720931	rs73369329	T	A	100	PASS	AC=918;AF=0.183307;AN=5008;NS=2504;DP=12491;EAS_AF=0.1181;AMR_AF=0.2349;AFR_AF=0.3132;EUR_AF=0.1213;SAS_AF=0.1022;AA=T|||;VT=SNP
8	144721614	rs59122866	G	C	100	PASS	AC=505;AF=0.100839;AN=5008;NS=2504;DP=15869;EAS_AF=0.2173;AMR_AF=0.0605;AFR_AF=0.0053;EUR_AF=0.0616;SAS_AF=0.1789;AA=G|||;VT=SNP
8	144721740	rs12682415	G	A	100	PASS	AC=1350;AF=0.269569;AN=5008;NS=2504;DP=16682;EAS_AF=0.4603;AMR_AF=0.196;AFR_AF=0.23;EUR_AF=0.1511;SAS_AF=0.3006;AA=G|||;VT=SNP
8	144722192	rs4873814	A	G	100	PASS	AC=1350;AF=0.269569;AN=5008;NS=2504;DP=19854;EAS_AF=0.4603;AMR_AF=0.196;AFR_AF=0.23;EUR_AF=0.1511;SAS_AF=0.3006;AA=G|||;VT=SNP
8	144722755	rs4372013	C	T	100	PASS	AC=545;AF=0.108826;AN=5008;NS=2504;DP=20805;EAS_AF=0.1181;AMR_AF=0.2147;AFR_AF=0.0378;EUR_AF=0.1262;SAS_AF=0.1022;AA=C|||;VT=SNP
8	144723538	rs62522224	A	G	100	PASS	AC=2833;AF=0.565695;AN=5008;NS=2504;DP=19900;EAS_AF=0.7996;AMR_AF=0.5086;AFR_AF=0.5575;EUR_AF=0.3529;SAS_AF=0.5951;AA=A|||;VT=SNP
8	144723995	rs6997021	A	G	100	PASS	AC=1612;AF=0.321885;AN=5008;NS=2504;DP=18154;EAS_AF=0.1994;AMR_AF=0.4625;AFR_AF=0.0424;EUR_AF=0.6451;SAS_AF=0.3937;AA=A|||;VT=SNP
8	144724450	rs34783980	C	G	100	PASS	AC=288;AF=0.057508;AN=5008;NS=2504;DP=19407;EAS_AF=0.0635;AMR_AF=0.0346;AFR_AF=0.028;EUR_AF=0.0716;SAS_AF=0.093;AA=C|||;VT=SNP
8	144724457	rs72693306	G	A	100	PASS	AC=253;AF=0.0505192;AN=5008;NS=2504;DP=19498;EAS_AF=0.0635;AMR_AF=0.0303;AFR_AF=0.0038;EUR_AF=0.0716;SAS_AF=0.093;AA=G|||;VT=SNP
8	144724730	rs10107353	C	G	100	PASS	AC=1627;AF=0.32488;AN=5008;NS=2504;DP=19706;EAS_AF=0.1994;AMR_AF=0.4625;AFR_AF=0.0537;EUR_AF=0.6451;SAS_AF=0.3937;AA=C|||;VT=SNP
8	144725004	rs7825463	C	T	100	PASS	AC=874;AF=0.174521;AN=5008;NS=2504;DP=19017;EAS_AF=0.1181;AMR_AF=0.2363;AFR_AF=0.2746;EUR_AF=0.1252;SAS_AF=0.1043;AA=C|||;VT=SNP
8	144725063	rs4873815	C	T	100	PASS	AC=2832;AF=0.565495;AN=5008;NS=2504;DP=18546;EAS_AF=0.7996;AMR_AF=0.5086;AFR_AF=0.5575;EUR_AF=0.3529;SAS_AF=0.5941;AA=C|||;VT=SNP
8	144725319	rs896937	G	A	100	PASS	AC=1627;AF=0.32488;AN=5008;NS=2504;DP=18681;EAS_AF=0.1994;AMR_AF=0.4625;AFR_AF=0.0537;EUR_AF=0.6451;SAS_AF=0.3937;AA=G|||;VT=SNP
8	144725437	rs7003244	A	G	100	PASS	AC=1627;AF=0.32488;AN=5008;NS=2504;DP=19315;EAS_AF=0.1994;AMR_AF=0.4625;AFR_AF=0.0537;EUR_AF=0.6451;SAS_AF=0.3937;AA=A|||;VT=SNP
8	144725547	rs72693307	C	T	100	PASS	AC=547;AF=0.109225;AN=5008;NS=2504;DP=22720;EAS_AF=0.12;AMR_AF=0.2161;AFR_AF=0.0378;EUR_AF=0.1252;SAS_AF=0.1022;AA=C|||;VT=SNP
8	144725758	rs12679471	T	G	100	PASS	AC=2833;AF=0.565695;AN=5008;NS=2504;DP=19040;EAS_AF=0.7996;AMR_AF=0.5086;AFR_AF=0.5575;EUR_AF=0.3529;SAS_AF=0.5951;AA=T|||;VT=SNP
8	144726469	rs7013332	T	A	100	PASS	AC=1493;AF=0.298123;AN=5008;NS=2504;DP=17703;EAS_AF=0.3433;AMR_AF=0.3127;AFR_AF=0.3306;EUR_AF=0.2018;SAS_AF=0.2965;AA=T|||;VT=SNP
8	144726681	rs9314411	T	C	100	PASS	AC=3129;AF=0.6248;AN=5008;NS=2504;DP=17855;EAS_AF=0.5437;AMR_AF=0.7752;AFR_AF=0.3911;EUR_AF=0.8469;SAS_AF=0.6892;AA=C|||;VT=SNP
8	144726828	rs62522225	G	A	100	PASS	AC=608;AF=0.121406;AN=5008;NS=2504;DP=15454;EAS_AF=0.2232;AMR_AF=0.0764;AFR_AF=0.0484;EUR_AF=0.0765;SAS_AF=0.1933;AA=G|||;VT=SNP
8	144726928	rs79598300	A	C	100	PASS	AC=1347;AF=0.26897;AN=5008;NS=2504;DP=15190;EAS_AF=0.4573;AMR_AF=0.196;AFR_AF=0.2307;EUR_AF=0.1511;SAS_AF=0.2996;AA=A|||;VT=SNP
8	144727653	rs7831300	G	A	100	PASS	AC=511;AF=0.102037;AN=5008;NS=2504;DP=16701;EAS_AF=0.1081;AMR_AF=0.2075;AFR_AF=0.0371;EUR_AF=0.1233;SAS_AF=0.0869;AA=G|||;VT=SNP
8	144728018	rs7821027	A	G	100	PASS	AC=3359;AF=0.670727;AN=5008;NS=2504;DP=16917;EAS_AF=0.8522;AMR_AF=0.5317;AFR_AF=0.9319;EUR_AF=0.3429;SAS_AF=0.5665;AA=G|||;VT=SNP
8	144728121	rs62522226	T	C	100	PASS	AC=1555;AF=0.310503;AN=5008;NS=2504;DP=18958;EAS_AF=0.3631;AMR_AF=0.3141;AFR_AF=0.3691;EUR_AF=0.2237;SAS_AF=0.2638;AA=T|||;VT=SNP
8	144728126	rs7835377	G	C	100	PASS	AC=1786;AF=0.356629;AN=5008;NS=2504;DP=19007;EAS_AF=0.4891;AMR_AF=0.2133;AFR_AF=0.553;EUR_AF=0.1173;SAS_AF=0.3027;AA=G|||;VT=SNP
8	144729052	rs72499135	C	T	100	PASS	AC=1324;AF=0.264377;AN=5008;NS=2504;DP=18462;EAS_AF=0.4861;AMR_AF=0.1873;AFR_AF=0.233;EUR_AF=0.1143;SAS_AF=0.2873;AA=C|||;VT=SNP
8	144729322	rs117524664	T	G	100	PASS	AC=638;AF=0.127396;AN=5008;NS=2504;DP=16499;EAS_AF=0.255;AMR_AF=0.0807;AFR_AF=0.0469;EUR_AF=0.1034;SAS_AF=0.1626;AA=T|||;VT=SNP
8	144729327	rs10866914	T	G	100	PASS	AC=3434;AF=0.685703;AN=5008;NS=2504;DP=16320;EAS_AF=0.5873;AMR_AF=0.8026;AFR_AF=0.5212;EUR_AF=0.8837;SAS_AF=0.7229;AA=t|||;VT=SNP
8	144729341	rs11778687	C	T	100	PASS	AC=3350;AF=0.66893;AN=5008;NS=2504;DP=15761;EAS_AF=0.8522;AMR_AF=0.5288;AFR_AF=0.9274;EUR_AF=0.3429;SAS_AF=0.5654;AA=T|||;VT=SNP
8	144729439	rs6558381	T	C	100	PASS	AC=1780;AF=0.355431;AN=5008;NS=2504;DP=15474;EAS_AF=0.4871;AMR_AF=0.2133;AFR_AF=0.553;EUR_AF=0.1163;SAS_AF=0.2996;AA=T|||;VT=SNP
8	144729639	rs7820149	C	A	100	PASS	AC=798;AF=0.159345;AN=5008;NS=2504;DP=17254;EAS_AF=0.1121;AMR_AF=0.2262;AFR_AF=0.2292;EUR_AF=0.1233;SAS_AF=0.1033;AA=C|||;VT=SNP
8	144730048	rs58858875	G	A	100	PASS	AC=535;AF=0.106829;AN=5008;NS=2504;DP=18300;EAS_AF=0.253;AMR_AF=0.062;AFR_AF=0.0053;EUR_AF=0.0885;SAS_AF=0.1442;AA=A|||;VT=SNP
8	144731214	rs9650468	G	T	100	PASS	AC=1637;AF=0.326877;AN=5008;NS=2504;DP=17500;EAS_AF=0.1478;AMR_AF=0.4726;AFR_AF=0.056;EUR_AF=0.6571;SAS_AF=0.4346;AA=G|||;VT=SNP
8	144732026	rs3750203	G	A	100	PASS	AC=1626;AF=0.324681;AN=5008;NS=2504;DP=23004;EAS_AF=0.1379;AMR_AF=0.4726;AFR_AF=0.0552;EUR_AF=0.6571;SAS_AF=0.4346;AA=G|||;VT=SNP;EX_TARGET
8	144732450	rs3750204	G	A	100	PASS	AC=1545;AF=0.308506;AN=5008;NS=2504;DP=23243;EAS_AF=0.3651;AMR_AF=0.3141;AFR_AF=0.3563;EUR_AF=0.2266;SAS_AF=0.2658;AA=g|||;VT=SNP;EX_TARGET
8	144733805	rs12679735	C	T	100	PASS	AC=1562;AF=0.311901;AN=5008;NS=2504;DP=17912;EAS_AF=0.3651;AMR_AF=0.3156;AFR_AF=0.3684;EUR_AF=0.2266;SAS_AF=0.2658;AA=C|||;VT=SNP
8	144734383	rs61473404	G	A	100	PASS	AC=637;AF=0.127196;AN=5008;NS=2504;DP=23345;EAS_AF=0.254;AMR_AF=0.0807;AFR_AF=0.0469;EUR_AF=0.1034;SAS_AF=0.1626;AA=G|||;VT=SNP
8	144735347	rs921669	C	T	100	PASS	AC=532;AF=0.10623;AN=5008;NS=2504;DP=18169;EAS_AF=0.1091;AMR_AF=0.2118;AFR_AF=0.0378;EUR_AF=0.1233;SAS_AF=0.1033;AA=C|||;VT=SNP
8	144739897	rs77232959	A	G	100	PASS	AC=936;AF=0.186901;AN=5008;NS=2504;DP=20919;EAS_AF=0.4861;AMR_AF=0.1729;AFR_AF=0.0053;EUR_AF=0.1113;SAS_AF=0.2117;AA=A|||;VT=SNP
8	144740186	rs78170940	T	G	100	PASS	AC=1323;AF=0.264177;AN=5008;NS=2504;DP=19668;EAS_AF=0.4861;AMR_AF=0.1873;AFR_AF=0.2307;EUR_AF=0.1143;SAS_AF=0.2894;AA=T|||;VT=SNP
8	144741064	rs11784495	C	T	100	PASS	AC=3198;AF=0.638578;AN=5008;NS=2504;DP=13234;EAS_AF=0.5129;AMR_AF=0.7867;AFR_AF=0.4251;EUR_AF=0.8837;SAS_AF=0.6994;AA=c|||;VT=SNP
8	144741178	rs4874440	T	C	100	PASS	AC=1962;AF=0.391773;AN=5008;NS=2504;DP=15105;EAS_AF=0.7411;AMR_AF=0.268;AFR_AF=0.2791;EUR_AF=0.2177;SAS_AF=0.4509;AA=T|||;VT=SNP
8	144743265	rs11784456	G	A	100	PASS	AC=1617;AF=0.322883;AN=5008;NS=2504;DP=17309;EAS_AF=0.1478;AMR_AF=0.4712;AFR_AF=0.0416;EUR_AF=0.6581;SAS_AF=0.4335;AA=G|||;VT=SNP
8	144743492	rs11774839	A	C	100	PASS	AC=796;AF=0.158946;AN=5008;NS=2504;DP=20059;EAS_AF=0.1101;AMR_AF=0.2262;AFR_AF=0.2292;EUR_AF=0.1223;SAS_AF=0.1043;AA=a|||;VT=SNP
8	144745157	rs142798623	C	A	100	PASS	AC=637;AF=0.127196;AN=5008;NS=2504;DP=18563;EAS_AF=0.255;AMR_AF=0.0807;AFR_AF=0.0454;EUR_AF=0.1034;SAS_AF=0.1636;AA=C|||;VT=SNP
8	144747726	rs4874086	A	G	100	PASS	AC=3016;AF=0.602236;AN=5008;NS=2504;DP=11555;EAS_AF=0.8502;AMR_AF=0.5115;AFR_AF=0.6823;EUR_AF=0.337;SAS_AF=0.5757;AA=g|||;VT=SNP
8	144747918	rs74458330	G	A	100	PASS	AC=634;AF=0.126597;AN=5008;NS=2504;DP=8295;EAS_AF=0.251;AMR_AF=0.0735;AFR_AF=0.0439;EUR_AF=0.1054;SAS_AF=0.1697;AA=g|||;VT=SNP
8	144748474	rs60764501	C	T	100	PASS	AC=1868;AF=0.373003;AN=5008;NS=2504;DP=20084;EAS_AF=0.7381;AMR_AF=0.2594;AFR_AF=0.2156;EUR_AF=0.2137;SAS_AF=0.454;AA=c|||;VT=SNP
8	144749239	rs79219434	A	G	100	PASS	AC=1381;AF=0.275759;AN=5008;NS=2504;DP=19563;EAS_AF=0.12;AMR_AF=0.4409;AFR_AF=0.0363;EUR_AF=0.5835;SAS_AF=0.3262;AA=A|||;VT=SNP
8	144750843	rs115858201	G	A	100	PASS	AC=671;AF=0.133986;AN=5008;NS=2504;DP=15980;EAS_AF=0.254;AMR_AF=0.0764;AFR_AF=0.0461;EUR_AF=0.1064;SAS_AF=0.1984;AA=G|||;VT=SNP
8	144750973	rs140371569	C	T	100	PASS	AC=53;AF=0.0105831;AN=5008;NS=2504;DP=15347;EAS_AF=0.0169;AMR_AF=0.013;AFR_AF=0.003;EUR_AF=0.0199;SAS_AF=0.0031;AA=t|||;VT=SNP
8	144751588	rs4874439	A	G	100	PASS	AC=2030;AF=0.405351;AN=5008;NS=2504;DP=18187;EAS_AF=0.622;AMR_AF=0.4337;AFR_AF=0.3533;EUR_AF=0.2694;SAS_AF=0.3722;AA=A|||;VT=SNP
8	144751601	rs62524164	C	T	100	PASS	AC=665;AF=0.132788;AN=5008;NS=2504;DP=18011;EAS_AF=0.251;AMR_AF=0.0764;AFR_AF=0.0469;EUR_AF=0.1064;SAS_AF=0.1943;AA=T|||;VT=SNP
8	144751812	rs62524170	G	C	100	PASS	AC=2083;AF=0.415935;AN=5008;NS=2504;DP=19757;EAS_AF=0.751;AMR_AF=0.2709;AFR_AF=0.3585;EUR_AF=0.2167;SAS_AF=0.456;AA=C|||;VT=SNP
8	144751975	rs56822652	G	A	100	PASS	AC=1872;AF=0.373802;AN=5008;NS=2504;DP=16376;EAS_AF=0.751;AMR_AF=0.2594;AFR_AF=0.205;EUR_AF=0.2167;SAS_AF=0.456;AA=G|||;VT=SNP
8	144752091	rs60721471	T	C	100	PASS	AC=2083;AF=0.415935;AN=5008;NS=2504;DP=17875;EAS_AF=0.751;AMR_AF=0.2709;AFR_AF=0.3585;EUR_AF=0.2167;SAS_AF=0.456;AA=C|||;VT=SNP
8	144752177	rs4875024	C	G	100	PASS	AC=2082;AF=0.415735;AN=5008;NS=2504;DP=13909;EAS_AF=0.751;AMR_AF=0.2709;AFR_AF=0.3593;EUR_AF=0.2167;SAS_AF=0.454;AA=N|||;VT=SNP
8	144752348	rs4875025	A	C	100	PASS	AC=3136;AF=0.626198;AN=5008;NS=2504;DP=15893;EAS_AF=0.8661;AMR_AF=0.5331;AFR_AF=0.7126;EUR_AF=0.3767;SAS_AF=0.5849;AA=C|||;VT=SNP
8	144752408	rs4875026	G	C	100	PASS	AC=1874;AF=0.374201;AN=5008;NS=2504;DP=18232;EAS_AF=0.751;AMR_AF=0.2608;AFR_AF=0.2042;EUR_AF=0.2177;SAS_AF=0.4571;AA=G|||;VT=SNP
8	144752409	rs4875027	G	T	100	PASS	AC=1875;AF=0.374401;AN=5008;NS=2504;DP=18303;EAS_AF=0.751;AMR_AF=0.2622;AFR_AF=0.2042;EUR_AF=0.2177;SAS_AF=0.4571;AA=G|||;VT=SNP
8	144753255	rs78699740	T	C	100	PASS	AC=671;AF=0.133986;AN=5008;NS=2504;DP=20866;EAS_AF=0.255;AMR_AF=0.0764;AFR_AF=0.0461;EUR_AF=0.1064;SAS_AF=0.1973;AA=T|||;VT=SNP
8	144753329	rs4875028	G	A	100	PASS	AC=1871;AF=0.373602;AN=5008;NS=2504;DP=19841;EAS_AF=0.751;AMR_AF=0.2594;AFR_AF=0.2042;EUR_AF=0.2167;SAS_AF=0.456;AA=G|||;VT=SNP
8	144753443	rs4874087	A	G	100	PASS	AC=1873;AF=0.374002;AN=5008;NS=2504;DP=15801;EAS_AF=0.751;AMR_AF=0.2594;AFR_AF=0.205;EUR_AF=0.2167;SAS_AF=0.4571;AA=A|||;VT=SNP
8	144753467	rs11778950	C	T	100	PASS	AC=1598;AF=0.319089;AN=5008;NS=2504;DP=14947;EAS_AF=0.1339;AMR_AF=0.4539;AFR_AF=0.087;EUR_AF=0.6223;SAS_AF=0.4162;AA=C|||;VT=SNP
8	144753694	rs28682353	G	A	100	PASS	AC=1784;AF=0.35623;AN=5008;NS=2504;DP=19480;EAS_AF=0.1349;AMR_AF=0.4611;AFR_AF=0.2171;EUR_AF=0.6243;SAS_AF=0.4223;AA=g|||;VT=SNP
8	144753950	rs111247086	G	C	100	PASS	AC=818;AF=0.163339;AN=5008;NS=2504;DP=16454;EAS_AF=0.1141;AMR_AF=0.2507;AFR_AF=0.1952;EUR_AF=0.159;SAS_AF=0.1135;AA=G|||;VT=SNP
8	144754358	rs7002650	A	G	100	PASS	AC=2199;AF=0.439097;AN=5008;NS=2504;DP=16958;EAS_AF=0.752;AMR_AF=0.2752;AFR_AF=0.438;EUR_AF=0.2167;SAS_AF=0.4632;AA=T|||;VT=SNP
8	144754385	rs9886389	A	G	100	PASS	AC=1595;AF=0.31849;AN=5008;NS=2504;DP=17908;EAS_AF=0.1339;AMR_AF=0.4539;AFR_AF=0.0847;EUR_AF=0.6223;SAS_AF=0.4162;AA=A|||;VT=SNP
8	144754840	rs75842501	A	G	100	PASS	AC=604;AF=0.120607;AN=5008;NS=2504;DP=18396;EAS_AF=0.1141;AMR_AF=0.2392;AFR_AF=0.0386;EUR_AF=0.16;SAS_AF=0.1135;AA=A|||;VT=SNP
8	144755782	rs12679494	A	G	100	PASS	AC=1191;AF=0.237819;AN=5008;NS=2504;DP=18403;EAS_AF=0.498;AMR_AF=0.183;AFR_AF=0.1498;EUR_AF=0.1103;SAS_AF=0.2587;AA=A|||;VT=SNP
8	144756386	rs12677473	T	C	100	PASS	AC=2285;AF=0.45627;AN=5008;NS=2504;DP=16611;EAS_AF=0.7619;AMR_AF=0.281;AFR_AF=0.4123;EUR_AF=0.2515;SAS_AF=0.5358;AA=C|||;VT=SNP
8	144756632	rs12677538	T	C	100	PASS	AC=2842;AF=0.567492;AN=5008;NS=2504;DP=17221;EAS_AF=0.8661;AMR_AF=0.5144;AFR_AF=0.5;EUR_AF=0.3777;SAS_AF=0.5838;AA=C|||;VT=SNP
8	144756825	rs56038135	G	A	100	PASS	AC=777;AF=0.155152;AN=5008;NS=2504;DP=14912;EAS_AF=0.1141;AMR_AF=0.2493;AFR_AF=0.1528;EUR_AF=0.161;SAS_AF=0.1278;AA=G|||;VT=SNP
8	144758112	rs7462667	T	C	100	PASS	AC=3615;AF=0.721845;AN=5008;NS=2504;DP=20512;EAS_AF=0.8869;AMR_AF=0.7133;AFR_AF=0.4002;EUR_AF=0.839;SAS_AF=0.8722;AA=T|||;VT=SNP
8	144759100	rs13271114	G	A	100	PASS	AC=1804;AF=0.360224;AN=5008;NS=2504;DP=20348;EAS_AF=0.1359;AMR_AF=0.4625;AFR_AF=0.2345;EUR_AF=0.6233;SAS_AF=0.4182;AA=A|||;VT=SNP
8	144759651	rs6651423	T	C	100	PASS	AC=1811;AF=0.361621;AN=5008;NS=2504;DP=16483;EAS_AF=0.1349;AMR_AF=0.464;AFR_AF=0.2398;EUR_AF=0.6233;SAS_AF=0.4182;AA=C|||;VT=SNP
8	144759855	rs10098877	G	C	100	PASS	AC=1812;AF=0.361821;AN=5008;NS=2504;DP=12529;EAS_AF=0.1359;AMR_AF=0.464;AFR_AF=0.2398;EUR_AF=0.6233;SAS_AF=0.4182;AA=G|||;VT=SNP
8	144760307	rs13274292	C	T	100	PASS	AC=3497;AF=0.698283;AN=5008;NS=2504;DP=15576;EAS_AF=0.5476;AMR_AF=0.8487;AFR_AF=0.5219;EUR_AF=0.9195;SAS_AF=0.7577;AA=T|||;VT=SNP
8	144760569	rs56130503	T	C	100	PASS	AC=1594;AF=0.318291;AN=5008;NS=2504;DP=12788;EAS_AF=0.4276;AMR_AF=0.3703;AFR_AF=0.2277;EUR_AF=0.2773;SAS_AF=0.3333;AA=T|||;VT=SNP
8	144760921	rs56250731	A	G	100	PASS	AC=3623;AF=0.723442;AN=5008;NS=2504;DP=14847;EAS_AF=0.8859;AMR_AF=0.5576;AFR_AF=0.9614;EUR_AF=0.4175;SAS_AF=0.6667;AA=G|||;VT=SNP
8	144760997	rs73371116	G	C	100	PASS	AC=1175;AF=0.234625;AN=5008;NS=2504;DP=15240;EAS_AF=0.4712;AMR_AF=0.1254;AFR_AF=0.1868;EUR_AF=0.0855;SAS_AF=0.2863;AA=G|||;VT=SNP
8	144761245	rs62524202	C	G	100	PASS	AC=752;AF=0.15016;AN=5008;NS=2504;DP=16513;EAS_AF=0.2778;AMR_AF=0.1268;AFR_AF=0.0764;EUR_AF=0.0984;SAS_AF=0.1881;AA=C|||;VT=SNP
8	144761724	rs113467833	A	G	100	PASS	AC=838;AF=0.167332;AN=5008;NS=2504;DP=14503;EAS_AF=0.127;AMR_AF=0.2478;AFR_AF=0.0991;EUR_AF=0.2207;SAS_AF=0.1892;AA=A|||;VT=SNP
8	144762490	rs79569926	G	A	100	PASS	AC=849;AF=0.169529;AN=5008;NS=2504;DP=16345;EAS_AF=0.127;AMR_AF=0.2478;AFR_AF=0.1089;EUR_AF=0.2207;SAS_AF=0.1871;AA=G|||;VT=SNP
8	144762589	rs4875030	A	G	100	PASS	AC=1362;AF=0.271965;AN=5008;NS=2504;DP=16368;EAS_AF=0.4861;AMR_AF=0.1383;AFR_AF=0.3003;EUR_AF=0.0934;SAS_AF=0.2914;AA=A|||;VT=SNP
8	144763022	rs7839756	C	T	100	PASS	AC=831;AF=0.165935;AN=5008;NS=2504;DP=14162;EAS_AF=0.127;AMR_AF=0.2464;AFR_AF=0.0953;EUR_AF=0.2207;SAS_AF=0.1881;AA=C|||;VT=SNP
8	144763237	rs7843457	C	T	100	PASS	AC=831;AF=0.165935;AN=5008;NS=2504;DP=18112;EAS_AF=0.127;AMR_AF=0.2464;AFR_AF=0.0953;EUR_AF=0.2207;SAS_AF=0.1881;AA=C|||;VT=SNP
8	144763583	rs12056643	G	A	100	PASS	AC=832;AF=0.166134;AN=5008;NS=2504;DP=20463;EAS_AF=0.127;AMR_AF=0.2464;AFR_AF=0.0961;EUR_AF=0.2207;SAS_AF=0.1881;AA=G|||;VT=SNP
8	144763773	rs12547976	C	T	100	PASS	AC=1365;AF=0.272564;AN=5008;NS=2504;DP=17347;EAS_AF=0.1101;AMR_AF=0.4395;AFR_AF=0.0295;EUR_AF=0.5835;SAS_AF=0.3303;AA=C|||;VT=SNP
8	144763970	rs10103475	A	C	100	PASS	AC=965;AF=0.192692;AN=5008;NS=2504;DP=21406;EAS_AF=0.2728;AMR_AF=0.1441;AFR_AF=0.2284;EUR_AF=0.1014;SAS_AF=0.1902;AA=A|||;VT=SNP
8	144764119	rs4875034	G	A	100	PASS	AC=2889;AF=0.576877;AN=5008;NS=2504;DP=16336;EAS_AF=0.6002;AMR_AF=0.5879;AFR_AF=0.4425;EUR_AF=0.6789;SAS_AF=0.6217;AA=G|||;VT=SNP
8	144764483	rs72693318	G	T	100	PASS	AC=832;AF=0.166134;AN=5008;NS=2504;DP=19481;EAS_AF=0.127;AMR_AF=0.2464;AFR_AF=0.0961;EUR_AF=0.2207;SAS_AF=0.1881;AA=G|||;VT=SNP
8	144764955	rs112698337	G	A	100	PASS	AC=1365;AF=0.272564;AN=5008;NS=2504;DP=12267;EAS_AF=0.4901;AMR_AF=0.1383;AFR_AF=0.2995;EUR_AF=0.0944;SAS_AF=0.2904;AA=G|||;VT=SNP
8	144765124	rs7825448	A	G	100	PASS	AC=963;AF=0.192292;AN=5008;NS=2504;DP=14441;EAS_AF=0.2728;AMR_AF=0.1441;AFR_AF=0.2262;EUR_AF=0.1014;SAS_AF=0.1912;AA=A|||;VT=SNP
8	144765512	rs7840025	G	C	100	PASS	AC=916;AF=0.182907;AN=5008;NS=2504;DP=17807;EAS_AF=0.2708;AMR_AF=0.1398;AFR_AF=0.1982;EUR_AF=0.0974;SAS_AF=0.1902;AA=G|||;VT=SNP
8	144765600	rs11785500	C	G	100	PASS	AC=920;AF=0.183706;AN=5008;NS=2504;DP=15419;EAS_AF=0.125;AMR_AF=0.2536;AFR_AF=0.1573;EUR_AF=0.2256;SAS_AF=0.1871;AA=C|||;VT=SNP
8	144766661	rs73371138	G	T	100	PASS	AC=1370;AF=0.273562;AN=5008;NS=2504;DP=12939;EAS_AF=0.502;AMR_AF=0.1326;AFR_AF=0.3101;EUR_AF=0.0825;SAS_AF=0.2853;AA=G|||;VT=SNP
8	144766686	rs62524205	A	T	100	PASS	AC=729;AF=0.145567;AN=5008;NS=2504;DP=12943;EAS_AF=0.2669;AMR_AF=0.1196;AFR_AF=0.1082;EUR_AF=0.0686;SAS_AF=0.1687;AA=A|||;VT=SNP
8	144766758	rs28548729	G	A	100	PASS	AC=1382;AF=0.275958;AN=5008;NS=2504;DP=12026;EAS_AF=0.3363;AMR_AF=0.3228;AFR_AF=0.1936;EUR_AF=0.2356;SAS_AF=0.3333;AA=G|||;VT=SNP
8	144767171	rs7463402	G	A	100	PASS	AC=1504;AF=0.300319;AN=5008;NS=2504;DP=15609;EAS_AF=0.1062;AMR_AF=0.4712;AFR_AF=0.0401;EUR_AF=0.668;SAS_AF=0.3528;AA=g|||;VT=SNP
8	144767432	rs11777484	C	T	100	PASS	AC=1478;AF=0.295128;AN=5008;NS=2504;DP=18031;EAS_AF=0.1062;AMR_AF=0.4654;AFR_AF=0.0318;EUR_AF=0.659;SAS_AF=0.3507;AA=C|||;VT=SNP
8	144768257	rs9792377	T	G	100	PASS	AC=1198;AF=0.239217;AN=5008;NS=2504;DP=18432;EAS_AF=0.4812;AMR_AF=0.1326;AFR_AF=0.2073;EUR_AF=0.0905;SAS_AF=0.2618;AA=T|||;VT=SNP
8	144768266	rs9792378	T	A	100	PASS	AC=1230;AF=0.245607;AN=5008;NS=2504;DP=18548;EAS_AF=0.4881;AMR_AF=0.134;AFR_AF=0.2247;EUR_AF=0.0905;SAS_AF=0.2628;AA=-|||;VT=SNP
8	144768317	rs111366589	A	G	100	PASS	AC=100;AF=0.0199681;AN=5008;NS=2504;DP=17738;EAS_AF=0.0119;AMR_AF=0.0375;AFR_AF=0;EUR_AF=0.0596;SAS_AF=0.002;AA=A|||;VT=SNP
8	144768532	rs7464374	G	A	100	PASS	AC=1124;AF=0.224441;AN=5008;NS=2504;DP=15918;EAS_AF=0.2798;AMR_AF=0.147;AFR_AF=0.4039;EUR_AF=0.0716;SAS_AF=0.137;AA=G|||;VT=SNP
8	144768956	rs6558382	G	A	100	PASS	AC=2557;AF=0.510583;AN=5008;NS=2504;DP=13746;EAS_AF=0.2262;AMR_AF=0.719;AFR_AF=0.3442;EUR_AF=0.832;SAS_AF=0.5501;AA=G|||;VT=SNP
8	144769097	rs6420188	A	G	100	PASS	AC=2569;AF=0.512979;AN=5008;NS=2504;DP=10785;EAS_AF=0.2272;AMR_AF=0.719;AFR_AF=0.3525;EUR_AF=0.832;SAS_AF=0.5501;AA=A|||;VT=SNP
8	144769697	rs60982137	G	A	100	PASS	AC=1996;AF=0.398562;AN=5008;NS=2504;DP=16777;EAS_AF=0.7718;AMR_AF=0.2406;AFR_AF=0.3351;EUR_AF=0.1531;SAS_AF=0.4642;AA=G|||;VT=SNP
8	144770089	rs7844855	G	A	100	PASS	AC=2530;AF=0.505192;AN=5008;NS=2504;DP=18039;EAS_AF=0.2272;AMR_AF=0.7176;AFR_AF=0.3517;EUR_AF=0.832;SAS_AF=0.5123;AA=G|||;VT=SNP
8	144771114	rs4875037	G	A	100	PASS	AC=1904;AF=0.380192;AN=5008;NS=2504;DP=17946;EAS_AF=0.7718;AMR_AF=0.2291;AFR_AF=0.2723;EUR_AF=0.1521;SAS_AF=0.4642;AA=G|||;VT=SNP
8	144772844	rs6558383	C	T	100	PASS	AC=2712;AF=0.541534;AN=5008;NS=2504;DP=18434;EAS_AF=0.2282;AMR_AF=0.6354;AFR_AF=0.5045;EUR_AF=0.8449;SAS_AF=0.5358;AA=T|||;VT=SNP
8	144774079	rs11136313	G	T	100	PASS	AC=2509;AF=0.500998;AN=5008;NS=2504;DP=18564;EAS_AF=0.2272;AMR_AF=0.6095;AFR_AF=0.3608;EUR_AF=0.832;SAS_AF=0.5552;AA=G|||;VT=SNP
8	144774089	rs11136314	A	C	100	PASS	AC=2946;AF=0.588259;AN=5008;NS=2504;DP=18175;EAS_AF=0.2282;AMR_AF=0.6513;AFR_AF=0.6392;EUR_AF=0.8469;SAS_AF=0.5798;AA=C|||;VT=SNP
8	144774233	rs11785723	T	C	100	PASS	AC=2747;AF=0.548522;AN=5008;NS=2504;DP=16946;EAS_AF=0.2282;AMR_AF=0.6354;AFR_AF=0.4992;EUR_AF=0.8449;SAS_AF=0.5787;AA=C|||;VT=SNP
8	144775284	rs12679165	G	T	100	PASS	AC=1920;AF=0.383387;AN=5008;NS=2504;DP=15616;EAS_AF=0.7708;AMR_AF=0.3343;AFR_AF=0.264;EUR_AF=0.1491;SAS_AF=0.4213;AA=G|||;VT=SNP
8	144775871	rs6987308	C	A	100	PASS	AC=2746;AF=0.548323;AN=5008;NS=2504;DP=16006;EAS_AF=0.2282;AMR_AF=0.6354;AFR_AF=0.4977;EUR_AF=0.8449;SAS_AF=0.5798;AA=A|||;VT=SNP;EX_TARGET
8	144776713	rs7464270	A	C	100	PASS	AC=2744;AF=0.547923;AN=5008;NS=2504;DP=16087;EAS_AF=0.2282;AMR_AF=0.6326;AFR_AF=0.4977;EUR_AF=0.8449;SAS_AF=0.5798;AA=C|||;VT=SNP;EX_TARGET
8	144777073	rs61348167	C	T	100	PASS	AC=1932;AF=0.385783;AN=5008;NS=2504;DP=15000;EAS_AF=0.7708;AMR_AF=0.3372;AFR_AF=0.2648;EUR_AF=0.1551;SAS_AF=0.4243;AA=C|||;VT=SNP
8	144777242	rs3204170	T	C	100	PASS	AC=1820;AF=0.363419;AN=5008;NS=2504;DP=18086;EAS_AF=0.7718;AMR_AF=0.3357;AFR_AF=0.1868;EUR_AF=0.1521;SAS_AF=0.4182;AA=T|||;VT=SNP
8	144777366	rs3204171	T	C	100	PASS	AC=2460;AF=0.491214;AN=5008;NS=2504;DP=17980;EAS_AF=0.2272;AMR_AF=0.6052;AFR_AF=0.326;EUR_AF=0.832;SAS_AF=0.5552;AA=T|||;VT=SNP
8	144777521	rs11136316	G	A	100	PASS	AC=2743;AF=0.547724;AN=5008;NS=2504;DP=20339;EAS_AF=0.2282;AMR_AF=0.634;AFR_AF=0.497;EUR_AF=0.8449;SAS_AF=0.5787;AA=A|||;VT=SNP
8	144778831	rs57272588	G	A	100	PASS	AC=1907;AF=0.380791;AN=5008;NS=2504;DP=16522;EAS_AF=0.7718;AMR_AF=0.3127;AFR_AF=0.264;EUR_AF=0.1511;SAS_AF=0.4202;AA=G|||;VT=SNP
8	144778938	rs7464821	C	T	100	PASS	AC=2455;AF=0.490216;AN=5008;NS=2504;DP=18470;EAS_AF=0.2272;AMR_AF=0.6052;AFR_AF=0.3215;EUR_AF=0.832;SAS_AF=0.5562;AA=C|||;VT=SNP
8	144780284	rs1141722	A	T	100	PASS	AC=2256;AF=0.450479;AN=5008;NS=2504;DP=16497;EAS_AF=0.2272;AMR_AF=0.5937;AFR_AF=0.1755;EUR_AF=0.832;SAS_AF=0.5583;AA=A|||;VT=SNP
8	144781520	rs4073594	A	G	100	PASS	AC=1644;AF=0.328275;AN=5008;NS=2504;DP=16978;EAS_AF=0.119;AMR_AF=0.5;AFR_AF=0.0953;EUR_AF=0.6899;SAS_AF=0.365;AA=A|||;VT=SNP
8	144781750	rs4073595	G	A	100	PASS	AC=495;AF=0.0988419;AN=5008;NS=2504;DP=15348;EAS_AF=0.2431;AMR_AF=0.0548;AFR_AF=0.0174;EUR_AF=0.0805;SAS_AF=0.1104;AA=G|||;VT=SNP
8	144783377	rs4875042	C	T	100	PASS	AC=3058;AF=0.610623;AN=5008;NS=2504;DP=16763;EAS_AF=0.6974;AMR_AF=0.7161;AFR_AF=0.3366;EUR_AF=0.7624;SAS_AF=0.6605;AA=C|||;VT=SNP
8	144784656	rs11136317	G	A	100	PASS	AC=1238;AF=0.247204;AN=5008;NS=2504;DP=20291;EAS_AF=0.2937;AMR_AF=0.2277;AFR_AF=0.2133;EUR_AF=0.2227;SAS_AF=0.2843;AA=G|||;VT=SNP
8	144784688	rs12549830	G	C	100	PASS	AC=1700;AF=0.339457;AN=5008;NS=2504;DP=20346;EAS_AF=0.2063;AMR_AF=0.4179;AFR_AF=0.1831;EUR_AF=0.5805;SAS_AF=0.3845;AA=G|||;VT=SNP
8	144785280	rs72614046	C	G	100	PASS	AC=1272;AF=0.253994;AN=5008;NS=2504;DP=19877;EAS_AF=0.494;AMR_AF=0.2695;AFR_AF=0.1407;EUR_AF=0.1839;SAS_AF=0.2209;AA=C|||;VT=SNP
8	144785729	rs11776144	C	T	100	PASS	AC=1296;AF=0.258786;AN=5008;NS=2504;DP=12623;EAS_AF=0.2956;AMR_AF=0.2305;AFR_AF=0.2103;EUR_AF=0.2227;SAS_AF=0.3436;AA=C|||;VT=SNP
8	144786161	rs6558384	C	T	100	PASS	AC=1288;AF=0.257188;AN=5008;NS=2504;DP=11023;EAS_AF=0.2927;AMR_AF=0.2248;AFR_AF=0.2171;EUR_AF=0.2217;SAS_AF=0.3344;AA=C|||;VT=SNP
8	144787264	rs10112355	A	T	100	PASS	AC=1627;AF=0.32488;AN=5008;NS=2504;DP=20077;EAS_AF=0.3304;AMR_AF=0.255;AFR_AF=0.2943;EUR_AF=0.2793;SAS_AF=0.4571;AA=T|||;VT=SNP
8	144787718	rs79088172	G	A	100	PASS	AC=1320;AF=0.263578;AN=5008;NS=2504;DP=12113;EAS_AF=0.1548;AMR_AF=0.3415;AFR_AF=0.1762;EUR_AF=0.4493;SAS_AF=0.2474;AA=G|||;VT=SNP
8	144787873	rs12550223	C	T	100	PASS	AC=1264;AF=0.252396;AN=5008;NS=2504;DP=11755;EAS_AF=0.1488;AMR_AF=0.3228;AFR_AF=0.1762;EUR_AF=0.4165;SAS_AF=0.2434;AA=C|||;VT=SNP
8	144788265	rs7829491	C	T	100	PASS	AC=875;AF=0.17472;AN=5008;NS=2504;DP=15575;EAS_AF=0.4762;AMR_AF=0.0764;AFR_AF=0.0363;EUR_AF=0.1004;SAS_AF=0.1973;AA=C|||;VT=SNP
8	144788471	rs34992889	G	A	100	PASS	AC=113;AF=0.0225639;AN=5008;NS=2504;DP=16242;EAS_AF=0.0317;AMR_AF=0.0043;AFR_AF=0.0023;EUR_AF=0.0189;SAS_AF=0.0573;AA=G|||;VT=SNP
8	144790997	rs6980774	A	G	100	PASS	AC=3585;AF=0.715855;AN=5008;NS=2504;DP=16027;EAS_AF=0.6776;AMR_AF=0.768;AFR_AF=0.8132;EUR_AF=0.7406;SAS_AF=0.5613;AA=G|||;VT=SNP
8	144791126	rs10100154	A	G	100	PASS	AC=3572;AF=0.713259;AN=5008;NS=2504;DP=17496;EAS_AF=0.6786;AMR_AF=0.768;AFR_AF=0.8041;EUR_AF=0.7406;SAS_AF=0.5593;AA=G|||;VT=SNP
8	144791495	rs72693329	C	T	100	PASS	AC=339;AF=0.0676917;AN=5008;NS=2504;DP=18646;EAS_AF=0.0784;AMR_AF=0.0706;AFR_AF=0.0015;EUR_AF=0.0954;SAS_AF=0.1155;AA=C|||;VT=SNP
8	144792475	rs6995278	T	A	100	PASS	AC=1489;AF=0.297324;AN=5008;NS=2504;DP=20376;EAS_AF=0.5208;AMR_AF=0.281;AFR_AF=0.295;EUR_AF=0.1551;SAS_AF=0.228;AA=T|||;VT=SNP
8	144792639	rs4874095	C	G	100	PASS	AC=2741;AF=0.547324;AN=5008;NS=2504;DP=17256;EAS_AF=0.4772;AMR_AF=0.6671;AFR_AF=0.1952;EUR_AF=0.833;SAS_AF=0.7168;AA=C|||;VT=SNP
8	144793257	rs13254668	C	T	100	PASS	AC=1242;AF=0.248003;AN=5008;NS=2504;DP=13477;EAS_AF=0.5188;AMR_AF=0.2378;AFR_AF=0.1445;EUR_AF=0.1451;SAS_AF=0.2219;AA=C|||;VT=SNP
8	144793909	rs36153126	G	C	100	PASS	AC=1547;AF=0.308906;AN=5008;NS=2504;DP=10084;EAS_AF=0.3482;AMR_AF=0.2464;AFR_AF=0.584;EUR_AF=0.0944;SAS_AF=0.1616;AA=C|||;VT=SNP
8	144794072	rs7464698	G	T	100	PASS	AC=2511;AF=0.501398;AN=5008;NS=2504;DP=11933;EAS_AF=0.4841;AMR_AF=0.6081;AFR_AF=0.0582;EUR_AF=0.7962;SAS_AF=0.7393;AA=G|||;VT=SNP
8	144796604	rs13274922	C	T	100	PASS	AC=1152;AF=0.230032;AN=5008;NS=2504;DP=14144;EAS_AF=0.5218;AMR_AF=0.2637;AFR_AF=0.0749;EUR_AF=0.1392;SAS_AF=0.2086;AA=c|||;VT=SNP
8	144796922	rs7465115	C	T	100	PASS	AC=2782;AF=0.555511;AN=5008;NS=2504;DP=17905;EAS_AF=0.4762;AMR_AF=0.6369;AFR_AF=0.2617;EUR_AF=0.838;SAS_AF=0.6861;AA=C|||;VT=SNP
8	144796967	rs72614047	A	G	100	PASS	AC=1083;AF=0.216254;AN=5008;NS=2504;DP=16224;EAS_AF=0.495;AMR_AF=0.2781;AFR_AF=0.0567;EUR_AF=0.1074;SAS_AF=0.2127;AA=A|||;VT=SNP
8	144799258	rs61201083	G	T	100	PASS	AC=1223;AF=0.244209;AN=5008;NS=2504;DP=16728;EAS_AF=0.5218;AMR_AF=0.2666;AFR_AF=0.0643;EUR_AF=0.164;SAS_AF=0.2679;AA=g|||;VT=SNP
8	144799465	rs11776672	G	A	100	PASS	AC=2571;AF=0.513379;AN=5008;NS=2504;DP=16777;EAS_AF=0.4752;AMR_AF=0.6254;AFR_AF=0.1309;EUR_AF=0.8141;SAS_AF=0.681;AA=G|||;VT=SNP
8	144800004	rs12543136	G	A	100	PASS	AC=2563;AF=0.511781;AN=5008;NS=2504;DP=17559;EAS_AF=0.4623;AMR_AF=0.6254;AFR_AF=0.1346;EUR_AF=0.8141;SAS_AF=0.681;AA=G|||;VT=SNP
8	144801243	rs12678428	C	T	100	PASS	AC=2361;AF=0.471446;AN=5008;NS=2504;DP=10787;EAS_AF=0.4673;AMR_AF=0.5735;AFR_AF=0.0877;EUR_AF=0.7326;SAS_AF=0.6534;AA=c|||;VT=SNP;EX_TARGET
8	144801593	rs60732298	C	A	100	PASS	AC=479;AF=0.095647;AN=5008;NS=2504;DP=14830;EAS_AF=0.0546;AMR_AF=0.0331;AFR_AF=0.2337;EUR_AF=0.0318;SAS_AF=0.0613;AA=C|||;VT=SNP;EX_TARGET
8	144801681	rs11778657	G	A	100	PASS	AC=2413;AF=0.481829;AN=5008;NS=2504;DP=15654;EAS_AF=0.4435;AMR_AF=0.6167;AFR_AF=0.0908;EUR_AF=0.7763;SAS_AF=0.6513;AA=G|||;VT=SNP;EX_TARGET
8	144802735	rs6420190	A	C	100	PASS	AC=1465;AF=0.292532;AN=5008;NS=2504;DP=15934;EAS_AF=0.5208;AMR_AF=0.304;AFR_AF=0.2156;EUR_AF=0.174;SAS_AF=0.2751;AA=A|||;VT=SNP;EX_TARGET
8	144802736	rs6420191	G	C	100	PASS	AC=1464;AF=0.292332;AN=5008;NS=2504;DP=15779;EAS_AF=0.5188;AMR_AF=0.3026;AFR_AF=0.2163;EUR_AF=0.174;SAS_AF=0.2761;AA=G|||;VT=SNP;EX_TARGET
8	144802849	rs117985317	G	A	100	PASS	AC=112;AF=0.0223642;AN=5008;NS=2504;DP=15778;EAS_AF=0.0268;AMR_AF=0.0115;AFR_AF=0.003;EUR_AF=0.0219;SAS_AF=0.0521;AA=G|||;VT=SNP;EX_TARGET
8	144803616	rs11783357	C	T	100	PASS	AC=3373;AF=0.673522;AN=5008;NS=2504;DP=14404;EAS_AF=0.4712;AMR_AF=0.6801;AFR_AF=0.6989;EUR_AF=0.8022;SAS_AF=0.7106;AA=T|||;VT=SNP
8	144803785	rs35986760	T	C	100	PASS	AC=101;AF=0.0201677;AN=5008;NS=2504;DP=14902;EAS_AF=0.0308;AMR_AF=0.0605;AFR_AF=0.0015;EUR_AF=0.0249;SAS_AF=0.001;AA=t|||;VT=SNP;EX_TARGET
8	144806933	rs7463064	C	T	100	PASS	AC=2464;AF=0.492013;AN=5008;NS=2504;DP=13441;EAS_AF=0.4623;AMR_AF=0.6513;AFR_AF=0.0764;EUR_AF=0.7863;SAS_AF=0.6687;AA=T|||;VT=SNP
8	144807456	rs4072459	C	T	100	PASS	AC=2967;AF=0.592452;AN=5008;NS=2504;DP=9280;EAS_AF=0.4831;AMR_AF=0.6816;AFR_AF=0.382;EUR_AF=0.7972;SAS_AF=0.7157;AA=c|||;VT=SNP
8	144807744	rs3934952	G	A	100	PASS	AC=2490;AF=0.497204;AN=5008;NS=2504;DP=12255;EAS_AF=0.4802;AMR_AF=0.6513;AFR_AF=0.0772;EUR_AF=0.7913;SAS_AF=0.6708;AA=g|||;VT=SNP
8	144807766	rs3934951	G	C	100	PASS	AC=1461;AF=0.291733;AN=5008;NS=2504;DP=13835;EAS_AF=0.5179;AMR_AF=0.2767;AFR_AF=0.1982;EUR_AF=0.2058;SAS_AF=0.2843;AA=g|||;VT=SNP
8	144808747	rs11136321	G	A	100	PASS	AC=2650;AF=0.529153;AN=5008;NS=2504;DP=13288;EAS_AF=0.4464;AMR_AF=0.6614;AFR_AF=0.2156;EUR_AF=0.7952;SAS_AF=0.6708;AA=g|||;VT=SNP;EX_TARGET
8	144809268	rs56148058	C	T	100	PASS	AC=116;AF=0.0231629;AN=5008;NS=2504;DP=10561;EAS_AF=0.0268;AMR_AF=0.0115;AFR_AF=0.0038;EUR_AF=0.0229;SAS_AF=0.0542;AA=C|||;VT=SNP;EX_TARGET
8	144810138	rs1137806	G	A	100	PASS	AC=831;AF=0.165935;AN=5008;NS=2504;DP=6578;EAS_AF=0.247;AMR_AF=0.147;AFR_AF=0.0083;EUR_AF=0.1451;SAS_AF=0.3303;AA=G|||;VT=SNP;EX_TARGET
8	144810322	rs28573699	G	A	100	PASS	AC=270;AF=0.0539137;AN=5008;NS=2504;DP=6022;EAS_AF=0.0734;AMR_AF=0.0605;AFR_AF=0.003;EUR_AF=0.0924;SAS_AF=0.0583;AA=G|||;VT=SNP;EX_TARGET
8	144810970	rs11136322	C	G	100	PASS	AC=3079;AF=0.614816;AN=5008;NS=2504;DP=14532;EAS_AF=0.4831;AMR_AF=0.6844;AFR_AF=0.4955;EUR_AF=0.8012;SAS_AF=0.6708;AA=G|||;VT=SNP
8	144811278	rs9969456	G	A	100	PASS	AC=1372;AF=0.273962;AN=5008;NS=2504;DP=17129;EAS_AF=0.5139;AMR_AF=0.2695;AFR_AF=0.1536;EUR_AF=0.1859;SAS_AF=0.2832;AA=G|||;VT=SNP;EX_TARGET
8	144811631	rs7821494	C	G	100	PASS	AC=1547;AF=0.308906;AN=5008;NS=2504;DP=20990;EAS_AF=0.5149;AMR_AF=0.2853;AFR_AF=0.2685;EUR_AF=0.1879;SAS_AF=0.2924;AA=G|||;VT=SNP
8	144811753	rs10448090	T	A	100	PASS	AC=2735;AF=0.546126;AN=5008;NS=2504;DP=17960;EAS_AF=0.4841;AMR_AF=0.6657;AFR_AF=0.2542;EUR_AF=0.7962;SAS_AF=0.6626;AA=T|||;VT=SNP
8	144813573	rs9969573	G	T	100	PASS	AC=1340;AF=0.267572;AN=5008;NS=2504;DP=17088;EAS_AF=0.5159;AMR_AF=0.268;AFR_AF=0.1233;EUR_AF=0.1859;SAS_AF=0.2904;AA=G|||;VT=SNP
8	144814242	rs12681370	G	A	100	PASS	AC=2679;AF=0.534944;AN=5008;NS=2504;DP=20099;EAS_AF=0.4841;AMR_AF=0.6614;AFR_AF=0.2148;EUR_AF=0.7952;SAS_AF=0.6626;AA=G|||;VT=SNP
8	144814523	rs56323687	A	G	100	PASS	AC=2137;AF=0.426717;AN=5008;NS=2504;DP=19934;EAS_AF=0.5169;AMR_AF=0.3256;AFR_AF=0.6483;EUR_AF=0.2018;SAS_AF=0.3374;AA=G|||;VT=SNP
8	144815518	rs55869852	G	A	100	PASS	AC=1770;AF=0.353435;AN=5008;NS=2504;DP=9964;EAS_AF=0.4901;AMR_AF=0.3055;AFR_AF=0.407;EUR_AF=0.1978;SAS_AF=0.3344;AA=G|||;VT=SNP
8	144815577	rs6996936	G	C	100	PASS	AC=1929;AF=0.385184;AN=5008;NS=2504;DP=9224;EAS_AF=0.4901;AMR_AF=0.3112;AFR_AF=0.5204;EUR_AF=0.1998;SAS_AF=0.3374;AA=G|||;VT=SNP
8	144815612	rs7012106	C	G	100	PASS	AC=1889;AF=0.377196;AN=5008;NS=2504;DP=8533;EAS_AF=0.4911;AMR_AF=0.2867;AFR_AF=0.5197;EUR_AF=0.1829;SAS_AF=0.3313;AA=C|||;VT=SNP
8	144815663	rs56052843	C	G	100	PASS	AC=1299;AF=0.259385;AN=5008;NS=2504;DP=7066;EAS_AF=0.4891;AMR_AF=0.245;AFR_AF=0.1399;EUR_AF=0.17;SAS_AF=0.2863;AA=C|||;VT=SNP
8	144816759	rs72614048	C	T	100	PASS	AC=1187;AF=0.237021;AN=5008;NS=2504;DP=13830;EAS_AF=0.4891;AMR_AF=0.2565;AFR_AF=0.0976;EUR_AF=0.16;SAS_AF=0.2311;AA=C|||;VT=SNP
8	144819345	rs7834307	C	G	100	PASS	AC=1344;AF=0.268371;AN=5008;NS=2504;DP=18027;EAS_AF=0.5179;AMR_AF=0.2695;AFR_AF=0.1309;EUR_AF=0.1839;SAS_AF=0.2832;AA=C|||;VT=SNP
8	144821438	rs13277214	C	T	100	PASS	AC=2938;AF=0.586661;AN=5008;NS=2504;DP=14452;EAS_AF=0.4831;AMR_AF=0.6888;AFR_AF=0.3729;EUR_AF=0.8121;SAS_AF=0.6779;AA=C|||;VT=SNP
8	144822037	rs7831467	G	T	100	PASS	AC=1324;AF=0.264377;AN=5008;NS=2504;DP=11426;EAS_AF=0.5198;AMR_AF=0.268;AFR_AF=0.115;EUR_AF=0.1839;SAS_AF=0.2832;AA=G|||;VT=SNP
8	144822591	rs13252381	C	T	100	PASS	AC=1164;AF=0.232428;AN=5008;NS=2504;DP=13085;EAS_AF=0.0109;AMR_AF=0.4207;AFR_AF=0.0197;EUR_AF=0.5557;SAS_AF=0.2822;AA=C|||;VT=SNP
8	144823000	rs7006945	G	T	100	PASS	AC=1346;AF=0.26877;AN=5008;NS=2504;DP=16498;EAS_AF=0.5179;AMR_AF=0.2695;AFR_AF=0.1316;EUR_AF=0.1839;SAS_AF=0.2843;AA=G|||;VT=SNP
8	144823003	rs7006948	G	A	100	PASS	AC=1539;AF=0.307308;AN=5008;NS=2504;DP=16571;EAS_AF=0.5179;AMR_AF=0.2781;AFR_AF=0.2723;EUR_AF=0.1849;SAS_AF=0.2843;AA=G|||;VT=SNP
8	144823911	rs12544609	C	T	100	PASS	AC=2464;AF=0.492013;AN=5008;NS=2504;DP=19454;EAS_AF=0.4841;AMR_AF=0.6527;AFR_AF=0.0779;EUR_AF=0.7972;SAS_AF=0.6319;AA=C|||;VT=SNP
8	144823948	rs6996570	A	T	100	PASS	AC=1379;AF=0.275359;AN=5008;NS=2504;DP=19785;EAS_AF=0.5159;AMR_AF=0.2695;AFR_AF=0.1301;EUR_AF=0.1839;SAS_AF=0.3221;AA=A|||;VT=SNP
8	144825035	rs4074642	T	G	100	PASS	AC=2462;AF=0.491613;AN=5008;NS=2504;DP=19496;EAS_AF=0.4821;AMR_AF=0.6527;AFR_AF=0.0779;EUR_AF=0.7972;SAS_AF=0.6319;AA=T|||;VT=SNP
8	144825272	rs4074641	A	G	100	PASS	AC=2182;AF=0.435703;AN=5008;NS=2504;DP=17159;EAS_AF=0.5169;AMR_AF=0.317;AFR_AF=0.705;EUR_AF=0.1918;SAS_AF=0.3231;AA=G|||;VT=SNP
8	144825290	rs4074640	T	C	100	PASS	AC=1382;AF=0.275958;AN=5008;NS=2504;DP=18043;EAS_AF=0.5179;AMR_AF=0.2695;AFR_AF=0.1301;EUR_AF=0.1839;SAS_AF=0.3231;AA=C|||;VT=SNP
8	144826522	rs6983622	A	G	100	PASS	AC=1380;AF=0.275559;AN=5008;NS=2504;DP=17749;EAS_AF=0.5169;AMR_AF=0.2695;AFR_AF=0.1301;EUR_AF=0.1839;SAS_AF=0.3221;AA=A|||;VT=SNP
8	144826671	rs4875048	A	G	100	PASS	AC=3482;AF=0.695288;AN=5008;NS=2504;DP=19976;EAS_AF=0.4831;AMR_AF=0.7248;AFR_AF=0.7648;EUR_AF=0.8131;SAS_AF=0.6779;AA=G|||;VT=SNP
8	144827277	rs12676133	C	T	100	PASS	AC=1381;AF=0.275759;AN=5008;NS=2504;DP=19940;EAS_AF=0.5169;AMR_AF=0.2695;AFR_AF=0.1301;EUR_AF=0.1839;SAS_AF=0.3231;AA=C|||;VT=SNP
8	144827479	rs12677374	A	G	100	PASS	AC=1380;AF=0.275559;AN=5008;NS=2504;DP=18952;EAS_AF=0.5169;AMR_AF=0.2695;AFR_AF=0.1301;EUR_AF=0.1839;SAS_AF=0.3221;AA=A|||;VT=SNP
8	144828215	rs7828894	T	G	100	PASS	AC=3687;AF=0.736222;AN=5008;NS=2504;DP=18637;EAS_AF=0.4871;AMR_AF=0.7291;AFR_AF=0.8729;EUR_AF=0.827;SAS_AF=0.7198;AA=G|||;VT=SNP
8	144832887	rs12677934	G	A	100	PASS	AC=1332;AF=0.265974;AN=5008;NS=2504;DP=16279;EAS_AF=0.5169;AMR_AF=0.268;AFR_AF=0.1233;EUR_AF=0.1829;SAS_AF=0.2843;AA=G|||;VT=SNP
8	144834260	rs4875049	C	T	100	PASS	AC=1331;AF=0.265775;AN=5008;NS=2504;DP=12863;EAS_AF=0.5159;AMR_AF=0.268;AFR_AF=0.1233;EUR_AF=0.1829;SAS_AF=0.2843;AA=C|||;VT=SNP
8	144835280	rs56119507	C	T	100	PASS	AC=1331;AF=0.265775;AN=5008;NS=2504;DP=18753;EAS_AF=0.5159;AMR_AF=0.268;AFR_AF=0.1233;EUR_AF=0.1829;SAS_AF=0.2843;AA=C|||;VT=SNP
8	144836608	rs10087147	C	T	100	PASS	AC=2495;AF=0.498203;AN=5008;NS=2504;DP=15525;EAS_AF=0.4831;AMR_AF=0.6527;AFR_AF=0.0734;EUR_AF=0.7982;SAS_AF=0.6697;AA=C|||;VT=SNP
8	144836806	rs12680066	T	A	100	PASS	AC=1353;AF=0.270168;AN=5008;NS=2504;DP=15413;EAS_AF=0.5159;AMR_AF=0.2752;AFR_AF=0.1309;EUR_AF=0.1849;SAS_AF=0.2894;AA=t|||;VT=SNP
8	144837330	rs9650469	G	C	100	PASS	AC=1165;AF=0.232628;AN=5008;NS=2504;DP=17840;EAS_AF=0.0129;AMR_AF=0.4179;AFR_AF=0.0197;EUR_AF=0.5567;SAS_AF=0.2822;AA=A|||;VT=SNP
8	144844955	rs7465067	A	G	100	PASS	AC=2493;AF=0.497804;AN=5008;NS=2504;DP=19206;EAS_AF=0.4812;AMR_AF=0.6513;AFR_AF=0.0741;EUR_AF=0.7982;SAS_AF=0.6697;AA=A|||;VT=SNP
8	144845948	rs7464696	C	G	100	PASS	AC=1341;AF=0.267772;AN=5008;NS=2504;DP=19528;EAS_AF=0.5129;AMR_AF=0.2709;AFR_AF=0.1316;EUR_AF=0.1829;SAS_AF=0.2843;AA=C|||;VT=SNP
8	144846831	rs7462131	A	G	100	PASS	AC=2429;AF=0.485024;AN=5008;NS=2504;DP=17715;EAS_AF=0.5139;AMR_AF=0.3444;AFR_AF=0.8669;EUR_AF=0.2018;SAS_AF=0.3303;AA=G|||;VT=SNP
8	144848647	rs7829793	C	T	100	PASS	AC=2481;AF=0.495407;AN=5008;NS=2504;DP=17290;EAS_AF=0.4861;AMR_AF=0.6513;AFR_AF=0.0613;EUR_AF=0.7982;SAS_AF=0.6697;AA=C|||;VT=SNP
8	144848732	rs6999795	C	T	100	PASS	AC=2503;AF=0.4998;AN=5008;NS=2504;DP=15937;EAS_AF=0.5139;AMR_AF=0.3444;AFR_AF=0.9228;EUR_AF=0.2018;SAS_AF=0.3303;AA=T|||;VT=SNP
8	144848756	rs12156265	G	A	100	PASS	AC=1188;AF=0.23722;AN=5008;NS=2504;DP=17053;EAS_AF=0.0109;AMR_AF=0.4193;AFR_AF=0.0371;EUR_AF=0.5596;SAS_AF=0.2802;AA=G|||;VT=SNP
8	144848827	rs6999943	C	T	100	PASS	AC=1373;AF=0.274161;AN=5008;NS=2504;DP=18732;EAS_AF=0.5129;AMR_AF=0.2752;AFR_AF=0.1536;EUR_AF=0.1829;SAS_AF=0.2843;AA=c|||;VT=SNP
8	144851540	rs4074061	T	A	100	PASS	AC=1507;AF=0.300919;AN=5008;NS=2504;DP=14093;EAS_AF=0.5129;AMR_AF=0.281;AFR_AF=0.2504;EUR_AF=0.1849;SAS_AF=0.2843;AA=t|||;VT=SNP
8	144851615	rs146206211	T	C	100	PASS	AC=1026;AF=0.204872;AN=5008;NS=2504;DP=18897;EAS_AF=0.4008;AMR_AF=0.1787;AFR_AF=0.0091;EUR_AF=0.1511;SAS_AF=0.3415;AA=T|||;VT=SNP
8	144851651	rs4074060	T	C	100	PASS	AC=2527;AF=0.504593;AN=5008;NS=2504;DP=19470;EAS_AF=0.5139;AMR_AF=0.3444;AFR_AF=0.941;EUR_AF=0.2018;SAS_AF=0.3303;AA=C|||;VT=SNP
8	144852565	rs6558390	G	T	100	PASS	AC=2105;AF=0.420327;AN=5008;NS=2504;DP=18459;EAS_AF=0.5139;AMR_AF=0.3156;AFR_AF=0.6415;EUR_AF=0.1958;SAS_AF=0.3303;AA=T|||;VT=SNP
8	144852808	rs56055065	G	A	100	PASS	AC=1491;AF=0.297724;AN=5008;NS=2504;DP=15816;EAS_AF=0.5149;AMR_AF=0.2795;AFR_AF=0.2383;EUR_AF=0.1839;SAS_AF=0.2843;AA=G|||;VT=SNP
8	144852879	rs12541792	G	A	100	PASS	AC=1155;AF=0.230631;AN=5008;NS=2504;DP=15553;EAS_AF=0.0099;AMR_AF=0.4135;AFR_AF=0.0204;EUR_AF=0.5527;SAS_AF=0.2812;AA=G|||;VT=SNP
8	144853814	rs7840691	G	T	100	PASS	AC=1532;AF=0.305911;AN=5008;NS=2504;DP=8437;EAS_AF=0.5149;AMR_AF=0.281;AFR_AF=0.2685;EUR_AF=0.1839;SAS_AF=0.2843;AA=G|||;VT=SNP
8	144854605	rs7845216	G	A	100	PASS	AC=1193;AF=0.238219;AN=5008;NS=2504;DP=11591;EAS_AF=0.497;AMR_AF=0.2637;AFR_AF=0.0605;EUR_AF=0.1779;SAS_AF=0.2556;AA=G|||;VT=SNP
8	144854709	rs7835816	T	C	100	PASS	AC=2746;AF=0.548323;AN=5008;NS=2504;DP=11156;EAS_AF=0.4871;AMR_AF=0.6686;AFR_AF=0.2458;EUR_AF=0.8022;SAS_AF=0.6738;AA=-|||;VT=SNP
8	144856037	rs12676951	G	T	100	PASS	AC=1508;AF=0.301118;AN=5008;NS=2504;DP=13203;EAS_AF=0.5129;AMR_AF=0.281;AFR_AF=0.2519;EUR_AF=0.1839;SAS_AF=0.2843;AA=G|||;VT=SNP
8	144858150	rs62526405	G	A	100	PASS	AC=2534;AF=0.50599;AN=5008;NS=2504;DP=14225;EAS_AF=0.5129;AMR_AF=0.3458;AFR_AF=0.9455;EUR_AF=0.2018;SAS_AF=0.3313;AA=A|||;VT=SNP
8	144858595	rs59253289	A	G	100	PASS	AC=1494;AF=0.298323;AN=5008;NS=2504;DP=18627;EAS_AF=0.5109;AMR_AF=0.281;AFR_AF=0.2428;EUR_AF=0.1829;SAS_AF=0.2853;AA=a|||;VT=SNP
8	144859710	rs7461398	C	A	100	PASS	AC=2911;AF=0.58127;AN=5008;NS=2504;DP=14730;EAS_AF=0.505;AMR_AF=0.6873;AFR_AF=0.3442;EUR_AF=0.8042;SAS_AF=0.6759;AA=A|||;VT=SNP
8	144859888	rs59316811	G	T	100	PASS	AC=1488;AF=0.297125;AN=5008;NS=2504;DP=14941;EAS_AF=0.5109;AMR_AF=0.2795;AFR_AF=0.2383;EUR_AF=0.1839;SAS_AF=0.2853;AA=G|||;VT=SNP
8	144860797	rs62526406	G	A	100	PASS	AC=1162;AF=0.232029;AN=5008;NS=2504;DP=19353;EAS_AF=0.0456;AMR_AF=0.3991;AFR_AF=0.0189;EUR_AF=0.5388;SAS_AF=0.2781;AA=G|||;VT=SNP
8	144860877	rs4875051	A	G	100	PASS	AC=2463;AF=0.491813;AN=5008;NS=2504;DP=21283;EAS_AF=0.4881;AMR_AF=0.6542;AFR_AF=0.0469;EUR_AF=0.7982;SAS_AF=0.6667;AA=A|||;VT=SNP
8	144862960	rs13264809	C	G	100	PASS	AC=2463;AF=0.491813;AN=5008;NS=2504;DP=23394;EAS_AF=0.4911;AMR_AF=0.6542;AFR_AF=0.0439;EUR_AF=0.7992;SAS_AF=0.6667;AA=C|||;VT=SNP
8	144866095	rs7460393	T	A	100	PASS	AC=1497;AF=0.298922;AN=5008;NS=2504;DP=19897;EAS_AF=0.5179;AMR_AF=0.281;AFR_AF=0.2368;EUR_AF=0.1839;SAS_AF=0.2883;AA=T|||;VT=SNP
8	144868997	rs11778251	C	T	100	PASS	AC=1133;AF=0.226238;AN=5008;NS=2504;DP=16538;EAS_AF=0.1915;AMR_AF=0.2622;AFR_AF=0.2088;EUR_AF=0.2366;SAS_AF=0.2495;AA=T|||;VT=SNP
8	144869008	rs13280469	T	C	100	PASS	AC=3194;AF=0.63778;AN=5008;NS=2504;DP=16390;EAS_AF=0.3333;AMR_AF=0.683;AFR_AF=0.7269;EUR_AF=0.8042;SAS_AF=0.6278;AA=T|||;VT=SNP
8	144870042	rs6991603	C	T	100	PASS	AC=4766;AF=0.951677;AN=5008;NS=2504;DP=12890;EAS_AF=0.9692;AMR_AF=0.9481;AFR_AF=0.969;EUR_AF=0.9254;SAS_AF=0.9397;AA=T|||;VT=SNP
8	144870110	rs7003115	A	G	100	PASS	AC=4765;AF=0.951478;AN=5008;NS=2504;DP=15708;EAS_AF=0.9692;AMR_AF=0.9539;AFR_AF=0.9349;EUR_AF=0.9334;SAS_AF=0.9724;AA=G|||;VT=SNP
8	144870535	rs11136324	C	T	100	PASS	AC=2153;AF=0.429912;AN=5008;NS=2504;DP=18021;EAS_AF=0.6052;AMR_AF=0.3098;AFR_AF=0.553;EUR_AF=0.2664;SAS_AF=0.3364;AA=C|||;VT=SNP
8	144870701	rs11136325	G	A	100	PASS	AC=1160;AF=0.231629;AN=5008;NS=2504;DP=18736;EAS_AF=0.0099;AMR_AF=0.4395;AFR_AF=0.0212;EUR_AF=0.5795;SAS_AF=0.2393;AA=G|||;VT=SNP
8	144871318	rs112613575	G	A	100	PASS	AC=188;AF=0.0375399;AN=5008;NS=2504;DP=12611;EAS_AF=0.0308;AMR_AF=0.0432;AFR_AF=0.0242;EUR_AF=0.0656;SAS_AF=0.0297;AA=G|||;VT=SNP
8	144871633	rs11781090	C	T	100	PASS	AC=1091;AF=0.217851;AN=5008;NS=2504;DP=15482;EAS_AF=0.0149;AMR_AF=0.4107;AFR_AF=0.0219;EUR_AF=0.5268;SAS_AF=0.2372;AA=C|||;VT=SNP
8	144872411	rs4875053	C	G	100	PASS	AC=3683;AF=0.735423;AN=5008;NS=2504;DP=14665;EAS_AF=0.9921;AMR_AF=0.5504;AFR_AF=0.8268;EUR_AF=0.4563;SAS_AF=0.7658;AA=G|||;VT=SNP
8	144873666	rs9314416	G	C	100	PASS	AC=4764;AF=0.951278;AN=5008;NS=2504;DP=14500;EAS_AF=0.9712;AMR_AF=0.9539;AFR_AF=0.941;EUR_AF=0.9235;SAS_AF=0.9714;AA=C|||;VT=SNP
8	144874078	rs117338714	C	T	100	PASS	AC=159;AF=0.0317492;AN=5008;NS=2504;DP=9352;EAS_AF=0.0298;AMR_AF=0.0346;AFR_AF=0.0144;EUR_AF=0.0577;SAS_AF=0.0286;AA=C|||;VT=SNP;EX_TARGET
8	144874957	rs72693351	G	A	100	PASS	AC=171;AF=0.0341454;AN=5008;NS=2504;DP=10204;EAS_AF=0.0575;AMR_AF=0.0115;AFR_AF=0.0061;EUR_AF=0.0249;SAS_AF=0.0736;AA=G|||;VT=SNP;EX_TARGET
8	144875535	rs4874099	G	A	100	PASS	AC=1923;AF=0.383986;AN=5008;NS=2504;DP=10811;EAS_AF=0.6032;AMR_AF=0.2839;AFR_AF=0.3828;EUR_AF=0.2604;SAS_AF=0.3579;AA=G|||;VT=SNP
8	144875588	rs4875054	G	A	100	PASS	AC=3372;AF=0.673323;AN=5008;NS=2504;DP=12011;EAS_AF=0.9692;AMR_AF=0.4741;AFR_AF=0.7655;EUR_AF=0.3449;SAS_AF=0.7229;AA=G|||;VT=SNP
8	144875743	rs4875055	G	C	100	PASS	AC=3274;AF=0.653754;AN=5008;NS=2504;DP=14334;EAS_AF=0.8988;AMR_AF=0.4885;AFR_AF=0.7307;EUR_AF=0.3588;SAS_AF=0.7178;AA=G|||;VT=SNP
8	144875945	rs10092551	G	A	100	PASS	AC=1216;AF=0.242812;AN=5008;NS=2504;DP=17750;EAS_AF=0.0069;AMR_AF=0.4481;AFR_AF=0.0893;EUR_AF=0.5487;SAS_AF=0.2331;AA=A|||;VT=SNP
8	144876159	rs7460093	G	A	100	PASS	AC=1032;AF=0.20607;AN=5008;NS=2504;DP=17579;EAS_AF=0.0079;AMR_AF=0.3963;AFR_AF=0.0151;EUR_AF=0.497;SAS_AF=0.2342;AA=G|||;VT=SNP;EX_TARGET
8	144876699	rs73715503	C	G	100	PASS	AC=1119;AF=0.223442;AN=5008;NS=2504;DP=15452;EAS_AF=0.3403;AMR_AF=0.1744;AFR_AF=0.1566;EUR_AF=0.0885;SAS_AF=0.3671;AA=C|||;VT=SNP
8	144876769	rs11993154	A	C	100	PASS	AC=1235;AF=0.246605;AN=5008;NS=2504;DP=12873;EAS_AF=0.0079;AMR_AF=0.4438;AFR_AF=0.0825;EUR_AF=0.5606;SAS_AF=0.2515;AA=A|||;VT=SNP
8	144876840	rs114891562	C	T	100	PASS	AC=168;AF=0.0335463;AN=5008;NS=2504;DP=14838;EAS_AF=0.0248;AMR_AF=0.0418;AFR_AF=0.0151;EUR_AF=0.0666;SAS_AF=0.0276;AA=C|||;VT=SNP
8	144877546	rs115359803	C	T	100	PASS	AC=167;AF=0.0333466;AN=5008;NS=2504;DP=15130;EAS_AF=0.0248;AMR_AF=0.0418;AFR_AF=0.0151;EUR_AF=0.0656;SAS_AF=0.0276;AA=C|||;VT=SNP
8	144877835	rs34691721	G	A	100	PASS	AC=1140;AF=0.227636;AN=5008;NS=2504;DP=14663;EAS_AF=0.0079;AMR_AF=0.4366;AFR_AF=0.0242;EUR_AF=0.5596;SAS_AF=0.2393;AA=G|||;VT=SNP
8	144878354	rs9644252	G	C	100	PASS	AC=125;AF=0.0249601;AN=5008;NS=2504;DP=18198;EAS_AF=0.0248;AMR_AF=0.0086;AFR_AF=0.0439;EUR_AF=0.0189;SAS_AF=0.0174;AA=G|||;VT=SNP
8	144878750	rs11782788	C	T	100	PASS	AC=120;AF=0.0239617;AN=5008;NS=2504;DP=21466;EAS_AF=0.0278;AMR_AF=0.0692;AFR_AF=0.0023;EUR_AF=0.0398;SAS_AF=0.001;AA=C|||;VT=SNP
8	144880924	rs7822430	A	C	100	PASS	AC=1350;AF=0.269569;AN=5008;NS=2504;DP=16679;EAS_AF=0.0188;AMR_AF=0.4669;AFR_AF=0.1089;EUR_AF=0.5964;SAS_AF=0.2689;AA=A|||;VT=SNP
8	144881966	rs6558393	G	A	100	PASS	AC=4517;AF=0.901957;AN=5008;NS=2504;DP=16003;EAS_AF=0.9752;AMR_AF=0.9222;AFR_AF=0.8033;EUR_AF=0.8877;SAS_AF=0.9601;AA=A|||;VT=SNP
8	144882423	rs4874100	T	C	100	PASS	AC=4626;AF=0.923722;AN=5008;NS=2504;DP=14245;EAS_AF=0.9752;AMR_AF=0.9409;AFR_AF=0.8691;EUR_AF=0.8956;SAS_AF=0.9611;AA=T|||;VT=SNP
8	144882675	rs11774282	A	G	100	PASS	AC=4450;AF=0.888578;AN=5008;NS=2504;DP=15911;EAS_AF=0.9454;AMR_AF=0.9236;AFR_AF=0.7693;EUR_AF=0.8936;SAS_AF=0.9611;AA=A|||;VT=SNP
8	144882710	rs11786637	C	T	100	PASS	AC=4450;AF=0.888578;AN=5008;NS=2504;DP=16633;EAS_AF=0.9454;AMR_AF=0.9236;AFR_AF=0.7693;EUR_AF=0.8936;SAS_AF=0.9611;AA=C|||;VT=SNP
8	144882987	rs11784060	G	A	100	PASS	AC=4482;AF=0.894968;AN=5008;NS=2504;DP=15288;EAS_AF=0.9752;AMR_AF=0.9236;AFR_AF=0.7708;EUR_AF=0.8936;SAS_AF=0.9611;AA=G|||;VT=SNP
8	144883377	rs72693355	G	C	100	PASS	AC=209;AF=0.0417332;AN=5008;NS=2504;DP=18977;EAS_AF=0.0248;AMR_AF=0.049;AFR_AF=0.0061;EUR_AF=0.1034;SAS_AF=0.0389;AA=G|||;VT=SNP
8	144884087	rs4874101	G	A	100	PASS	AC=4476;AF=0.89377;AN=5008;NS=2504;DP=14729;EAS_AF=0.9752;AMR_AF=0.9236;AFR_AF=0.7663;EUR_AF=0.8936;SAS_AF=0.9611;AA=G|||;VT=SNP
8	144884395	rs61601762	C	T	100	PASS	AC=196;AF=0.0391374;AN=5008;NS=2504;DP=15852;EAS_AF=0.0248;AMR_AF=0.049;AFR_AF=0.0098;EUR_AF=0.0915;SAS_AF=0.0327;AA=C|||;VT=SNP
8	144884801	rs4874102	A	G	100	PASS	AC=4677;AF=0.933906;AN=5008;NS=2504;DP=16677;EAS_AF=0.9752;AMR_AF=0.9438;AFR_AF=0.8918;EUR_AF=0.9085;SAS_AF=0.9673;AA=G|||;VT=SNP
8	144885580	rs13281371	A	G	100	PASS	AC=4677;AF=0.933906;AN=5008;NS=2504;DP=10663;EAS_AF=0.9752;AMR_AF=0.9438;AFR_AF=0.8918;EUR_AF=0.9085;SAS_AF=0.9673;AA=G|||;VT=SNP;EX_TARGET
8	144886628	rs34099611	C	T	100	PASS	AC=1716;AF=0.342652;AN=5008;NS=2504;DP=15060;EAS_AF=0.619;AMR_AF=0.2983;AFR_AF=0.2443;EUR_AF=0.2863;SAS_AF=0.2802;AA=C|||;VT=SNP
8	144886809	rs11542374	C	T	100	PASS	AC=487;AF=0.0972444;AN=5008;NS=2504;DP=11514;EAS_AF=0.0784;AMR_AF=0.0346;AFR_AF=0.1808;EUR_AF=0.0398;SAS_AF=0.1074;AA=C|||;VT=SNP;EX_TARGET
8	144887656	rs7830442	A	G	100	PASS	AC=3560;AF=0.710863;AN=5008;NS=2504;DP=15514;EAS_AF=0.627;AMR_AF=0.7738;AFR_AF=0.764;EUR_AF=0.8419;SAS_AF=0.546;AA=A|||;VT=SNP
8	144887712	rs7844471	G	A	100	PASS	AC=3375;AF=0.673922;AN=5008;NS=2504;DP=15464;EAS_AF=0.624;AMR_AF=0.7565;AFR_AF=0.6377;EUR_AF=0.841;SAS_AF=0.544;AA=G|||;VT=SNP
8	144887720	rs74358066	G	A	100	PASS	AC=1041;AF=0.207867;AN=5008;NS=2504;DP=15383;EAS_AF=0.3512;AMR_AF=0.1643;AFR_AF=0.0787;EUR_AF=0.0567;SAS_AF=0.4213;AA=G|||;VT=SNP
8	144887734	rs11783725	G	A	100	PASS	AC=1735;AF=0.346446;AN=5008;NS=2504;DP=15052;EAS_AF=0.6161;AMR_AF=0.2954;AFR_AF=0.2549;EUR_AF=0.2883;SAS_AF=0.2883;AA=G|||;VT=SNP
8	144887772	rs7844493	G	A	100	PASS	AC=3450;AF=0.688898;AN=5008;NS=2504;DP=15221;EAS_AF=0.624;AMR_AF=0.7608;AFR_AF=0.6914;EUR_AF=0.8419;SAS_AF=0.544;AA=G|||;VT=SNP
8	144888817	rs72693359	G	A	100	PASS	AC=207;AF=0.0413339;AN=5008;NS=2504;DP=18624;EAS_AF=0.0248;AMR_AF=0.0519;AFR_AF=0.0106;EUR_AF=0.0994;SAS_AF=0.0327;AA=G|||;VT=SNP
8	144889172	rs10866915	A	G	100	PASS	AC=4425;AF=0.883586;AN=5008;NS=2504;DP=18546;EAS_AF=0.9752;AMR_AF=0.9251;AFR_AF=0.7186;EUR_AF=0.8986;SAS_AF=0.9673;AA=G|||;VT=SNP;EX_TARGET
8	144889901	rs58557681	C	T	100	PASS	AC=206;AF=0.0411342;AN=5008;NS=2504;DP=16281;EAS_AF=0.0258;AMR_AF=0.049;AFR_AF=0.0106;EUR_AF=0.0994;SAS_AF=0.0327;AA=c|||;VT=SNP
8	144893084	rs6558394	G	A	100	PASS	AC=2675;AF=0.534145;AN=5008;NS=2504;DP=17388;EAS_AF=0.3502;AMR_AF=0.6729;AFR_AF=0.466;EUR_AF=0.6282;SAS_AF=0.6207;AA=G|||;VT=SNP;EX_TARGET
8	144894496	rs4875060	G	A	100	PASS	AC=4530;AF=0.904553;AN=5008;NS=2504;DP=18041;EAS_AF=0.9752;AMR_AF=0.9251;AFR_AF=0.7988;EUR_AF=0.8976;SAS_AF=0.9673;AA=A|||;VT=SNP;EX_TARGET
8	144895553	rs13251492	G	A	100	PASS	AC=1732;AF=0.345847;AN=5008;NS=2504;DP=18398;EAS_AF=0.6161;AMR_AF=0.2968;AFR_AF=0.2519;EUR_AF=0.2863;SAS_AF=0.2904;AA=G|||;VT=SNP;EX_TARGET
8	144895669	rs56748182	G	A	100	PASS	AC=206;AF=0.0411342;AN=5008;NS=2504;DP=18796;EAS_AF=0.0248;AMR_AF=0.0504;AFR_AF=0.0106;EUR_AF=0.0994;SAS_AF=0.0327;AA=G|||;VT=SNP;EX_TARGET
8	144898063	rs73373197	G	A	100	PASS	AC=2238;AF=0.446885;AN=5008;NS=2504;DP=6844;EAS_AF=0.619;AMR_AF=0.3242;AFR_AF=0.6059;EUR_AF=0.2893;SAS_AF=0.3037;AA=G|||;VT=SNP
8	144900756	rs7833632	A	G	100	PASS	AC=4629;AF=0.924321;AN=5008;NS=2504;DP=10901;EAS_AF=0.9762;AMR_AF=0.9395;AFR_AF=0.8646;EUR_AF=0.8986;SAS_AF=0.9673;AA=G|||;VT=SNP
8	144901347	rs6986079	G	A	100	PASS	AC=4506;AF=0.89976;AN=5008;NS=2504;DP=18945;EAS_AF=0.9752;AMR_AF=0.9251;AFR_AF=0.7814;EUR_AF=0.8966;SAS_AF=0.9673;AA=G|||;VT=SNP
8	144902246	rs7835924	C	T	100	PASS	AC=1032;AF=0.20607;AN=5008;NS=2504;DP=17314;EAS_AF=0.3512;AMR_AF=0.1599;AFR_AF=0.0756;EUR_AF=0.0557;SAS_AF=0.4202;AA=C|||;VT=SNP
8	144902297	rs7836052	C	G	100	PASS	AC=4666;AF=0.931709;AN=5008;NS=2504;DP=16946;EAS_AF=0.9762;AMR_AF=0.9424;AFR_AF=0.8896;EUR_AF=0.9006;SAS_AF=0.9673;AA=C|||;VT=SNP
8	144902543	rs4875062	C	T	100	PASS	AC=4511;AF=0.900759;AN=5008;NS=2504;DP=15531;EAS_AF=0.9762;AMR_AF=0.9236;AFR_AF=0.7837;EUR_AF=0.8986;SAS_AF=0.9673;AA=C|||;VT=SNP
8	144902682	rs4874103	T	C	100	PASS	AC=4513;AF=0.901158;AN=5008;NS=2504;DP=13202;EAS_AF=0.9762;AMR_AF=0.9236;AFR_AF=0.7844;EUR_AF=0.8996;SAS_AF=0.9673;AA=T|||;VT=SNP
8	144903201	rs6996628	G	A	100	PASS	AC=4451;AF=0.888778;AN=5008;NS=2504;DP=15860;EAS_AF=0.9762;AMR_AF=0.9179;AFR_AF=0.77;EUR_AF=0.8907;SAS_AF=0.9366;AA=G|||;VT=SNP
8	144904690	rs4875063	A	G	100	PASS	AC=4660;AF=0.930511;AN=5008;NS=2504;DP=19210;EAS_AF=0.9762;AMR_AF=0.9424;AFR_AF=0.8933;EUR_AF=0.9006;SAS_AF=0.956;AA=G|||;VT=SNP
8	144905741	rs55930529	C	T	100	PASS	AC=1095;AF=0.21865;AN=5008;NS=2504;DP=16654;EAS_AF=0.0069;AMR_AF=0.4207;AFR_AF=0.0159;EUR_AF=0.5308;SAS_AF=0.2464;AA=C|||;VT=SNP
8	144905947	rs6985555	C	T	100	PASS	AC=1833;AF=0.366014;AN=5008;NS=2504;DP=16909;EAS_AF=0.619;AMR_AF=0.2997;AFR_AF=0.3351;EUR_AF=0.2833;SAS_AF=0.2791;AA=C|||;VT=SNP
8	144906112	rs4875065	C	A	100	PASS	AC=4617;AF=0.921925;AN=5008;NS=2504;DP=16004;EAS_AF=0.9762;AMR_AF=0.9395;AFR_AF=0.8638;EUR_AF=0.8966;SAS_AF=0.9581;AA=A|||;VT=SNP
8	144906314	rs76766533	G	A	100	PASS	AC=414;AF=0.0826677;AN=5008;NS=2504;DP=10082;EAS_AF=0.2877;AMR_AF=0.0735;AFR_AF=0.0038;EUR_AF=0.0408;SAS_AF=0.0276;AA=G|||;VT=SNP
8	144907814	rs6990601	G	A	100	PASS	AC=4155;AF=0.829673;AN=5008;NS=2504;DP=18267;EAS_AF=0.9762;AMR_AF=0.902;AFR_AF=0.534;EUR_AF=0.8966;SAS_AF=0.9581;AA=G|||;VT=SNP
8	144908494	rs6558395	A	G	100	PASS	AC=4670;AF=0.932508;AN=5008;NS=2504;DP=19981;EAS_AF=0.9871;AMR_AF=0.9409;AFR_AF=0.8918;EUR_AF=0.9006;SAS_AF=0.9581;AA=A|||;VT=SNP
8	144908721	rs11782759	C	G	100	PASS	AC=1170;AF=0.233626;AN=5008;NS=2504;DP=15704;EAS_AF=0.0069;AMR_AF=0.4395;AFR_AF=0.0363;EUR_AF=0.5557;SAS_AF=0.2566;AA=C|||;VT=SNP
8	144910065	rs4076357	A	T	100	PASS	AC=4630;AF=0.924521;AN=5008;NS=2504;DP=17853;EAS_AF=0.9871;AMR_AF=0.938;AFR_AF=0.8661;EUR_AF=0.8966;SAS_AF=0.9581;AA=T|||;VT=SNP
8	144910239	rs4076358	G	A	100	PASS	AC=2126;AF=0.424521;AN=5008;NS=2504;DP=22184;EAS_AF=0.3562;AMR_AF=0.5922;AFR_AF=0.0711;EUR_AF=0.6103;SAS_AF=0.6626;AA=G|||;VT=SNP
8	144912303	rs13252406	T	C	100	PASS	AC=1149;AF=0.229433;AN=5008;NS=2504;DP=17702;EAS_AF=0.0069;AMR_AF=0.4366;AFR_AF=0.0174;EUR_AF=0.5567;SAS_AF=0.2618;AA=C|||;VT=SNP
8	144914237	rs113545077	T	C	100	PASS	AC=496;AF=0.0990415;AN=5008;NS=2504;DP=20236;EAS_AF=0.0129;AMR_AF=0.0778;AFR_AF=0.211;EUR_AF=0.1024;SAS_AF=0.0481;AA=-|||;VT=SNP
8	144917533	rs7465214	G	A	100	PASS	AC=1124;AF=0.224441;AN=5008;NS=2504;DP=16158;EAS_AF=0.0069;AMR_AF=0.4337;AFR_AF=0.0166;EUR_AF=0.5567;SAS_AF=0.2393;AA=G|||;VT=SNP
8	144917790	rs11774027	A	G	100	PASS	AC=2321;AF=0.463458;AN=5008;NS=2504;DP=12075;EAS_AF=0.3641;AMR_AF=0.6066;AFR_AF=0.1944;EUR_AF=0.6133;SAS_AF=0.6738;AA=a|||;VT=SNP
8	144917880	rs72693365	G	A	100	PASS	AC=213;AF=0.0425319;AN=5008;NS=2504;DP=11476;EAS_AF=0.0109;AMR_AF=0.0504;AFR_AF=0.0106;EUR_AF=0.0944;SAS_AF=0.0593;AA=G|||;VT=SNP;EX_TARGET
8	144917952	rs117961018	G	A	100	PASS	AC=298;AF=0.0595048;AN=5008;NS=2504;DP=10729;EAS_AF=0.0139;AMR_AF=0.0548;AFR_AF=0.0106;EUR_AF=0.1004;SAS_AF=0.1339;AA=G|||;VT=SNP
8	144918680	rs12550634	C	T	100	PASS	AC=1367;AF=0.272963;AN=5008;NS=2504;DP=11267;EAS_AF=0.5556;AMR_AF=0.2046;AFR_AF=0.1566;EUR_AF=0.2247;SAS_AF=0.2372;AA=C|||;VT=SNP
8	144919049	rs34303577	C	T	100	PASS	AC=2450;AF=0.489217;AN=5008;NS=2504;DP=10661;EAS_AF=0.4573;AMR_AF=0.6542;AFR_AF=0.0537;EUR_AF=0.7227;SAS_AF=0.7536;AA=C|||;VT=SNP
8	144925088	rs11779501	C	T	100	PASS	AC=2595;AF=0.518171;AN=5008;NS=2504;DP=22021;EAS_AF=0.3661;AMR_AF=0.6686;AFR_AF=0.2723;EUR_AF=0.7117;SAS_AF=0.7014;AA=T|||;VT=SNP
8	144927272	rs11778556	T	C	100	PASS	AC=2616;AF=0.522364;AN=5008;NS=2504;DP=18255;EAS_AF=0.3651;AMR_AF=0.6715;AFR_AF=0.2731;EUR_AF=0.7157;SAS_AF=0.7168;AA=C|||;VT=SNP
8	144927355	rs117668570	G	A	100	PASS	AC=110;AF=0.0219649;AN=5008;NS=2504;DP=15072;EAS_AF=0.0179;AMR_AF=0.0677;AFR_AF=0.0023;EUR_AF=0.0408;SAS_AF=0.001;AA=g|||;VT=SNP
8	144927543	rs11778462	A	C	100	PASS	AC=2615;AF=0.522165;AN=5008;NS=2504;DP=18520;EAS_AF=0.3651;AMR_AF=0.6715;AFR_AF=0.2731;EUR_AF=0.7157;SAS_AF=0.7157;AA=C|||;VT=SNP
8	144928660	rs6985307	C	T	100	PASS	AC=2120;AF=0.423323;AN=5008;NS=2504;DP=22267;EAS_AF=0.3442;AMR_AF=0.5807;AFR_AF=0.1051;EUR_AF=0.5746;SAS_AF=0.6677;AA=C|||;VT=SNP
8	144929811	rs11779128	C	T	100	PASS	AC=2111;AF=0.421526;AN=5008;NS=2504;DP=17859;EAS_AF=0.3433;AMR_AF=0.5778;AFR_AF=0.1097;EUR_AF=0.5726;SAS_AF=0.6575;AA=C|||;VT=SNP
8	144930851	rs72693371	G	A	100	PASS	AC=339;AF=0.0676917;AN=5008;NS=2504;DP=22013;EAS_AF=0.0208;AMR_AF=0.0778;AFR_AF=0.0605;EUR_AF=0.1362;SAS_AF=0.0481;AA=G|||;VT=SNP
8	144931661	rs11778302	G	T	100	PASS	AC=1998;AF=0.398962;AN=5008;NS=2504;DP=17070;EAS_AF=0.3433;AMR_AF=0.5648;AFR_AF=0.0219;EUR_AF=0.5746;SAS_AF=0.6677;AA=G|||;VT=SNP
8	144931864	rs59903949	C	A	100	PASS	AC=390;AF=0.0778754;AN=5008;NS=2504;DP=17974;EAS_AF=0.0208;AMR_AF=0.0821;AFR_AF=0.0938;EUR_AF=0.1392;SAS_AF=0.0491;AA=c|||;VT=SNP
8	144931998	rs60908075	G	T	100	PASS	AC=283;AF=0.0565096;AN=5008;NS=2504;DP=16605;EAS_AF=0.0208;AMR_AF=0.0778;AFR_AF=0.0166;EUR_AF=0.1372;SAS_AF=0.0491;AA=G|||;VT=SNP
8	144932724	rs7007039	C	A	100	PASS	AC=2594;AF=0.517971;AN=5008;NS=2504;DP=19680;EAS_AF=0.3651;AMR_AF=0.6686;AFR_AF=0.2716;EUR_AF=0.7107;SAS_AF=0.7035;AA=A|||;VT=SNP
8	144933453	rs7464611	C	T	100	PASS	AC=2129;AF=0.42512;AN=5008;NS=2504;DP=16631;EAS_AF=0.3433;AMR_AF=0.5793;AFR_AF=0.1256;EUR_AF=0.5716;SAS_AF=0.6544;AA=C|||;VT=SNP
8	144934244	rs7016923	C	T	100	PASS	AC=2595;AF=0.518171;AN=5008;NS=2504;DP=17227;EAS_AF=0.37;AMR_AF=0.6686;AFR_AF=0.2678;EUR_AF=0.7117;SAS_AF=0.7035;AA=T|||;VT=SNP
8	144934865	rs56081632	C	T	100	PASS	AC=411;AF=0.0820687;AN=5008;NS=2504;DP=16743;EAS_AF=0.0208;AMR_AF=0.0865;AFR_AF=0.0923;EUR_AF=0.1551;SAS_AF=0.0532;AA=C|||;VT=SNP
8	144935753	rs13256003	C	G	100	PASS	AC=3768;AF=0.752396;AN=5008;NS=2504;DP=17230;EAS_AF=0.9782;AMR_AF=0.8775;AFR_AF=0.3502;EUR_AF=0.8489;SAS_AF=0.8753;AA=G|||;VT=SNP
8	144939539	rs1138597	T	G	100	PASS	AC=2072;AF=0.413738;AN=5008;NS=2504;DP=18461;EAS_AF=0.3363;AMR_AF=0.5562;AFR_AF=0.1467;EUR_AF=0.5417;SAS_AF=0.6217;AA=t|||;VT=SNP
8	144940117	rs4977192	C	A	100	PASS	AC=2624;AF=0.523962;AN=5008;NS=2504;DP=12483;EAS_AF=0.3681;AMR_AF=0.6614;AFR_AF=0.2965;EUR_AF=0.7087;SAS_AF=0.7045;AA=A|||;VT=SNP
8	144940779	rs11781942	G	A	100	PASS	AC=398;AF=0.0794728;AN=5008;NS=2504;DP=18034;EAS_AF=0.0377;AMR_AF=0.0994;AFR_AF=0.0166;EUR_AF=0.169;SAS_AF=0.1012;AA=G|||;VT=SNP;EX_TARGET
8	144941181	rs7839934	G	C	100	PASS	AC=1432;AF=0.285942;AN=5008;NS=2504;DP=20148;EAS_AF=0.2669;AMR_AF=0.2997;AFR_AF=0.2254;EUR_AF=0.2575;SAS_AF=0.407;AA=g|||;VT=SNP;EX_TARGET
8	144941419	rs12681478	C	T	100	PASS	AC=1066;AF=0.212859;AN=5008;NS=2504;DP=18060;EAS_AF=0.1399;AMR_AF=0.33;AFR_AF=0.0113;EUR_AF=0.3708;SAS_AF=0.3149;AA=C|||;VT=SNP;EX_TARGET
8	144942903	rs6558399	T	C	100	PASS	AC=3432;AF=0.685304;AN=5008;NS=2504;DP=16328;EAS_AF=0.3869;AMR_AF=0.732;AFR_AF=0.7791;EUR_AF=0.7475;SAS_AF=0.7689;AA=C|||;VT=SNP;EX_TARGET
8	144944161	rs35221054	C	T	100	PASS	AC=1472;AF=0.29393;AN=5008;NS=2504;DP=19035;EAS_AF=0.2391;AMR_AF=0.4524;AFR_AF=0.025;EUR_AF=0.4712;SAS_AF=0.4192;AA=C|||;VT=SNP;EX_TARGET
8	144944176	rs12542653	T	C	100	PASS	AC=2677;AF=0.534545;AN=5008;NS=2504;DP=18672;EAS_AF=0.2798;AMR_AF=0.683;AFR_AF=0.4841;EUR_AF=0.6879;SAS_AF=0.6022;AA=C|||;VT=SNP;EX_TARGET
8	144944638	rs56118826	G	A	100	PASS	AC=573;AF=0.114417;AN=5008;NS=2504;DP=15696;EAS_AF=0.0407;AMR_AF=0.1686;AFR_AF=0.0598;EUR_AF=0.175;SAS_AF=0.1636;AA=G|||;VT=SNP;EX_TARGET
8	144945191	rs12543389	T	C	100	PASS	AC=525;AF=0.104832;AN=5008;NS=2504;DP=25694;EAS_AF=0.0397;AMR_AF=0.1715;AFR_AF=0.0189;EUR_AF=0.175;SAS_AF=0.1687;AA=T|||;VT=SNP;EX_TARGET
8	144945792	rs13255110	T	C	100	PASS	AC=2817;AF=0.5625;AN=5008;NS=2504;DP=18696;EAS_AF=0.2798;AMR_AF=0.6844;AFR_AF=0.5983;EUR_AF=0.6809;SAS_AF=0.5971;AA=C|||;VT=SNP;EX_TARGET
8	144946252	rs11136330	C	T	100	PASS	AC=2548;AF=0.508786;AN=5008;NS=2504;DP=15586;EAS_AF=0.2778;AMR_AF=0.6657;AFR_AF=0.4266;EUR_AF=0.673;SAS_AF=0.5777;AA=C|||;VT=SNP;EX_TARGET
8	144946345	rs34753358	G	A	100	PASS	AC=1465;AF=0.292532;AN=5008;NS=2504;DP=16339;EAS_AF=0.2381;AMR_AF=0.4409;AFR_AF=0.0242;EUR_AF=0.4801;SAS_AF=0.4131;AA=G|||;VT=SNP;EX_TARGET
8	144946818	rs13260439	C	T	100	PASS	AC=1484;AF=0.296326;AN=5008;NS=2504;DP=17741;EAS_AF=0.2371;AMR_AF=0.4597;AFR_AF=0.0242;EUR_AF=0.493;SAS_AF=0.407;AA=C|||;VT=SNP;EX_TARGET
8	144947590	rs34627661	A	T	100	PASS	AC=1516;AF=0.302716;AN=5008;NS=2504;DP=16247;EAS_AF=0.253;AMR_AF=0.4582;AFR_AF=0.025;EUR_AF=0.501;SAS_AF=0.4151;AA=A|||;VT=SNP
8	144948861	rs9314419	T	C	100	PASS	AC=3753;AF=0.749401;AN=5008;NS=2504;DP=14341;EAS_AF=0.5744;AMR_AF=0.866;AFR_AF=0.739;EUR_AF=0.8688;SAS_AF=0.7382;AA=T|||;VT=SNP
8	144949077	rs35100730	C	G	100	PASS	AC=634;AF=0.126597;AN=5008;NS=2504;DP=14350;EAS_AF=0.0496;AMR_AF=0.1657;AFR_AF=0.0393;EUR_AF=0.167;SAS_AF=0.2546;AA=C|||;VT=SNP
8	144949830	rs12674866	C	T	100	PASS	AC=680;AF=0.135783;AN=5008;NS=2504;DP=18553;EAS_AF=0.3214;AMR_AF=0.1297;AFR_AF=0.0061;EUR_AF=0.0487;SAS_AF=0.2137;AA=C|||;VT=SNP
8	144950720	rs7008775	C	T	100	PASS	AC=629;AF=0.125599;AN=5008;NS=2504;DP=15917;EAS_AF=0.0437;AMR_AF=0.1916;AFR_AF=0.0726;EUR_AF=0.1938;SAS_AF=0.1646;AA=C|||;VT=SNP
8	144952253	rs62522526	C	T	100	PASS	AC=702;AF=0.140176;AN=5008;NS=2504;DP=9280;EAS_AF=0.3373;AMR_AF=0.0447;AFR_AF=0.0166;EUR_AF=0.0437;SAS_AF=0.271;AA=T|||;VT=SNP
8	144952259	rs62522527	A	C	100	PASS	AC=734;AF=0.146565;AN=5008;NS=2504;DP=8842;EAS_AF=0.3562;AMR_AF=0.0447;AFR_AF=0.0174;EUR_AF=0.0437;SAS_AF=0.2832;AA=C|||;VT=SNP
8	144955999	rs13252211	G	C	100	PASS	AC=509;AF=0.101637;AN=5008;NS=2504;DP=8866;EAS_AF=0.0446;AMR_AF=0.17;AFR_AF=0.0204;EUR_AF=0.169;SAS_AF=0.1524;AA=G|||;VT=SNP
8	144956400	rs4977189	C	A	100	PASS	AC=1646;AF=0.328674;AN=5008;NS=2504;DP=15142;EAS_AF=0.3373;AMR_AF=0.3818;AFR_AF=0.2057;EUR_AF=0.3569;SAS_AF=0.4192;AA=C|||;VT=SNP
8	144956464	rs4977188	G	A	100	PASS	AC=843;AF=0.168331;AN=5008;NS=2504;DP=16406;EAS_AF=0.2927;AMR_AF=0.1614;AFR_AF=0.1112;EUR_AF=0.0696;SAS_AF=0.2239;AA=G|||;VT=SNP
8	144956938	rs4977187	C	T	100	PASS	AC=1364;AF=0.272364;AN=5008;NS=2504;DP=17130;EAS_AF=0.2927;AMR_AF=0.2017;AFR_AF=0.4818;EUR_AF=0.0716;SAS_AF=0.2249;AA=C|||;VT=SNP
8	144957016	rs4977186	A	C	100	PASS	AC=1367;AF=0.272963;AN=5008;NS=2504;DP=15411;EAS_AF=0.2927;AMR_AF=0.2017;AFR_AF=0.4811;EUR_AF=0.0736;SAS_AF=0.227;AA=C|||;VT=SNP
8	144957858	rs13254189	G	A	100	PASS	AC=502;AF=0.10024;AN=5008;NS=2504;DP=10099;EAS_AF=0.0407;AMR_AF=0.1671;AFR_AF=0.0204;EUR_AF=0.168;SAS_AF=0.1524;AA=G|||;VT=SNP
8	144957951	rs7461417	T	C	100	PASS	AC=2416;AF=0.482428;AN=5008;NS=2504;DP=12840;EAS_AF=0.3363;AMR_AF=0.438;AFR_AF=0.7496;EUR_AF=0.3668;SAS_AF=0.4223;AA=C|||;VT=SNP
8	144958547	rs7837362	G	A	100	PASS	AC=498;AF=0.0994409;AN=5008;NS=2504;DP=15257;EAS_AF=0.0427;AMR_AF=0.1715;AFR_AF=0.0204;EUR_AF=0.16;SAS_AF=0.1513;AA=g|||;VT=SNP
8	144961212	rs4074834	G	C	100	PASS	AC=2647;AF=0.528554;AN=5008;NS=2504;DP=16603;EAS_AF=0.37;AMR_AF=0.5317;AFR_AF=0.7262;EUR_AF=0.4592;SAS_AF=0.4939;AA=C|||;VT=SNP
8	144961699	rs4977184	T	C	100	PASS	AC=1498;AF=0.299121;AN=5008;NS=2504;DP=15843;EAS_AF=0.4206;AMR_AF=0.3991;AFR_AF=0.0446;EUR_AF=0.2992;SAS_AF=0.4468;AA=T|||;VT=SNP
8	144961758	rs62522529	G	A	100	PASS	AC=601;AF=0.120008;AN=5008;NS=2504;DP=14612;EAS_AF=0.1419;AMR_AF=0.134;AFR_AF=0.0605;EUR_AF=0.1282;SAS_AF=0.1595;AA=G|||;VT=SNP
8	144963266	rs13276513	A	G	100	PASS	AC=2179;AF=0.435104;AN=5008;NS=2504;DP=18341;EAS_AF=0.3155;AMR_AF=0.4452;AFR_AF=0.5477;EUR_AF=0.3827;SAS_AF=0.453;AA=G|||;VT=SNP
8	144964455	rs6558401	T	C	100	PASS	AC=1720;AF=0.34345;AN=5008;NS=2504;DP=17462;EAS_AF=0.2619;AMR_AF=0.3156;AFR_AF=0.5144;EUR_AF=0.2614;SAS_AF=0.3006;AA=C|||;VT=SNP
8	144964914	rs7463194	G	A	100	PASS	AC=1657;AF=0.330871;AN=5008;NS=2504;DP=15848;EAS_AF=0.256;AMR_AF=0.3242;AFR_AF=0.4675;EUR_AF=0.2634;SAS_AF=0.2975;AA=G|||;VT=SNP
8	144965029	rs7465629	C	T	100	PASS	AC=1653;AF=0.330072;AN=5008;NS=2504;DP=16078;EAS_AF=0.2589;AMR_AF=0.3112;AFR_AF=0.4788;EUR_AF=0.2525;SAS_AF=0.2955;AA=C|||;VT=SNP
8	144965104	rs7463818	G	A	100	PASS	AC=1605;AF=0.320487;AN=5008;NS=2504;DP=15282;EAS_AF=0.2589;AMR_AF=0.3127;AFR_AF=0.441;EUR_AF=0.2525;SAS_AF=0.2965;AA=G|||;VT=SNP
8	144965971	rs7462258	T	C	100	PASS	AC=2168;AF=0.432907;AN=5008;NS=2504;DP=17848;EAS_AF=0.2698;AMR_AF=0.3386;AFR_AF=0.848;EUR_AF=0.2485;SAS_AF=0.2965;AA=C|||;VT=SNP
8	144966243	rs11993287	G	A	100	PASS	AC=936;AF=0.186901;AN=5008;NS=2504;DP=16763;EAS_AF=0.003;AMR_AF=0.219;AFR_AF=0.2095;EUR_AF=0.325;SAS_AF=0.181;AA=A|||;VT=SNP
8	144966744	rs11775979	C	T	100	PASS	AC=733;AF=0.146366;AN=5008;NS=2504;DP=13856;EAS_AF=0.1518;AMR_AF=0.1873;AFR_AF=0.0598;EUR_AF=0.1531;SAS_AF=0.2219;AA=C|||;VT=SNP
8	144966746	rs11778156	T	C	100	PASS	AC=764;AF=0.152556;AN=5008;NS=2504;DP=13894;EAS_AF=0.1518;AMR_AF=0.1902;AFR_AF=0.0809;EUR_AF=0.1531;SAS_AF=0.2229;AA=C|||;VT=SNP
8	144966958	rs11136331	C	T	100	PASS	AC=2019;AF=0.403155;AN=5008;NS=2504;DP=17406;EAS_AF=0.1974;AMR_AF=0.4899;AFR_AF=0.3343;EUR_AF=0.5716;SAS_AF=0.4734;AA=C|||;VT=SNP
8	144967086	rs111338044	G	C	100	PASS	AC=437;AF=0.0872604;AN=5008;NS=2504;DP=17069;EAS_AF=0.0565;AMR_AF=0.049;AFR_AF=0.1528;EUR_AF=0.0905;SAS_AF=0.0542;AA=G|||;VT=SNP
8	144967119	rs10104052	T	C	100	PASS	AC=2535;AF=0.50619;AN=5008;NS=2504;DP=17157;EAS_AF=0.256;AMR_AF=0.5346;AFR_AF=0.5424;EUR_AF=0.663;SAS_AF=0.5337;AA=C|||;VT=SNP
8	144967665	rs78624391	C	G	100	PASS	AC=213;AF=0.0425319;AN=5008;NS=2504;DP=17279;EAS_AF=0.0496;AMR_AF=0.0259;AFR_AF=0.0076;EUR_AF=0.0825;SAS_AF=0.0532;AA=C|||;VT=SNP
8	144968630	rs11136332	T	C	100	PASS	AC=1840;AF=0.367412;AN=5008;NS=2504;DP=21302;EAS_AF=0.2282;AMR_AF=0.4597;AFR_AF=0.2073;EUR_AF=0.5477;SAS_AF=0.4765;AA=T|||;VT=SNP
8	144968996	rs6420192	A	G	100	PASS	AC=3742;AF=0.747204;AN=5008;NS=2504;DP=18556;EAS_AF=0.375;AMR_AF=0.7104;AFR_AF=0.9841;EUR_AF=0.8171;SAS_AF=0.7648;AA=G|||;VT=SNP
8	144969635	rs7012329	G	A	100	PASS	AC=2400;AF=0.479233;AN=5008;NS=2504;DP=18613;EAS_AF=0.2143;AMR_AF=0.5562;AFR_AF=0.5741;EUR_AF=0.5686;SAS_AF=0.4775;AA=G|||;VT=SNP
8	144970731	rs11782060	T	G	100	PASS	AC=3433;AF=0.685503;AN=5008;NS=2504;DP=12531;EAS_AF=0.4028;AMR_AF=0.6455;AFR_AF=0.7905;EUR_AF=0.7694;SAS_AF=0.7771;AA=G|||;VT=SNP
8	144971080	rs72693380	G	C	100	PASS	AC=860;AF=0.171725;AN=5008;NS=2504;DP=14438;EAS_AF=0.1548;AMR_AF=0.2205;AFR_AF=0.0272;EUR_AF=0.2445;SAS_AF=0.2751;AA=G|||;VT=SNP
8	144971122	rs138885737	C	T	100	PASS	AC=844;AF=0.16853;AN=5008;NS=2504;DP=13217;EAS_AF=0.1508;AMR_AF=0.2248;AFR_AF=0.0257;EUR_AF=0.2455;SAS_AF=0.2607;AA=C|||;VT=SNP
8	144971340	rs113609086	G	A	100	PASS	AC=852;AF=0.170128;AN=5008;NS=2504;DP=15639;EAS_AF=0.1448;AMR_AF=0.2233;AFR_AF=0.0265;EUR_AF=0.2435;SAS_AF=0.2771;AA=G|||;VT=SNP
8	144971538	rs11780743	C	A	100	PASS	AC=851;AF=0.169928;AN=5008;NS=2504;DP=11384;EAS_AF=0.1657;AMR_AF=0.1643;AFR_AF=0.0711;EUR_AF=0.1988;SAS_AF=0.2822;AA=C|||;VT=SNP
8	144972454	rs7845662	T	C	100	PASS	AC=2992;AF=0.597444;AN=5008;NS=2504;DP=12140;EAS_AF=0.2411;AMR_AF=0.5447;AFR_AF=0.8253;EUR_AF=0.5835;SAS_AF=0.7086;AA=t|||;VT=SNP
8	144972473	rs34115771	G	A	100	PASS	AC=773;AF=0.154353;AN=5008;NS=2504;DP=13613;EAS_AF=0.1647;AMR_AF=0.1513;AFR_AF=0.0219;EUR_AF=0.1978;SAS_AF=0.2802;AA=G|||;VT=SNP
8	144972579	rs112024604	T	C	100	PASS	AC=578;AF=0.115415;AN=5008;NS=2504;DP=11596;EAS_AF=0.0536;AMR_AF=0.1441;AFR_AF=0.0424;EUR_AF=0.0497;SAS_AF=0.3252;AA=T|||;VT=SNP
8	144973183	rs4977168	A	T	100	PASS	AC=2776;AF=0.554313;AN=5008;NS=2504;DP=10528;EAS_AF=0.2202;AMR_AF=0.4827;AFR_AF=0.8298;EUR_AF=0.4712;SAS_AF=0.6626;AA=T|||;VT=SNP
8	144973249	rs4977167	T	C	100	PASS	AC=2819;AF=0.562899;AN=5008;NS=2504;DP=14695;EAS_AF=0.2202;AMR_AF=0.487;AFR_AF=0.8601;EUR_AF=0.4712;SAS_AF=0.6626;AA=C|||;VT=SNP
8	144973617	rs72693382	C	T	100	PASS	AC=838;AF=0.167332;AN=5008;NS=2504;DP=22090;EAS_AF=0.1617;AMR_AF=0.1614;AFR_AF=0.0658;EUR_AF=0.1988;SAS_AF=0.2822;AA=C|||;VT=SNP
8	144973902	rs10103396	T	C	100	PASS	AC=2819;AF=0.562899;AN=5008;NS=2504;DP=16049;EAS_AF=0.2192;AMR_AF=0.4885;AFR_AF=0.8601;EUR_AF=0.4712;SAS_AF=0.6626;AA=C|||;VT=SNP
8	144974142	rs10100277	A	G	100	PASS	AC=1163;AF=0.232228;AN=5008;NS=2504;DP=12001;EAS_AF=0.1587;AMR_AF=0.1844;AFR_AF=0.3003;EUR_AF=0.2018;SAS_AF=0.2812;AA=A|||;VT=SNP
8	144974661	rs73715528	A	C	100	PASS	AC=527;AF=0.105232;AN=5008;NS=2504;DP=17637;EAS_AF=0.0575;AMR_AF=0.134;AFR_AF=0.0098;EUR_AF=0.0457;SAS_AF=0.3241;AA=A|||;VT=SNP
8	144974963	rs7831595	G	A	100	PASS	AC=2676;AF=0.534345;AN=5008;NS=2504;DP=15625;EAS_AF=0.2073;AMR_AF=0.4827;AFR_AF=0.767;EUR_AF=0.4702;SAS_AF=0.6595;AA=G|||;VT=SNP
8	144976372	rs144728084	T	C	100	PASS	AC=530;AF=0.105831;AN=5008;NS=2504;DP=13796;EAS_AF=0.0655;AMR_AF=0.1326;AFR_AF=0.0045;EUR_AF=0.0467;SAS_AF=0.3262;AA=T|||;VT=SNP
8	144976572	rs4077669	A	G	100	PASS	AC=1481;AF=0.295727;AN=5008;NS=2504;DP=15133;EAS_AF=0.1637;AMR_AF=0.3184;AFR_AF=0.2474;EUR_AF=0.4294;SAS_AF=0.3436;AA=A|||;VT=SNP
8	144976654	rs4077670	T	G	100	PASS	AC=867;AF=0.173123;AN=5008;NS=2504;DP=12850;EAS_AF=0.2004;AMR_AF=0.1787;AFR_AF=0.0219;EUR_AF=0.2167;SAS_AF=0.3006;AA=T|||;VT=SNP
8	144976720	rs7010805	T	C	100	PASS	AC=2893;AF=0.577676;AN=5008;NS=2504;DP=12318;EAS_AF=0.2262;AMR_AF=0.5043;AFR_AF=0.8949;EUR_AF=0.4791;SAS_AF=0.6646;AA=t|||;VT=SNP
8	144977279	rs4073900	T	C	100	PASS	AC=2791;AF=0.557308;AN=5008;NS=2504;DP=16594;EAS_AF=0.2252;AMR_AF=0.487;AFR_AF=0.8238;EUR_AF=0.4811;SAS_AF=0.6677;AA=C|||;VT=SNP
8	144978224	rs56121388	A	G	100	PASS	AC=1349;AF=0.269369;AN=5008;NS=2504;DP=18033;EAS_AF=0.0605;AMR_AF=0.17;AFR_AF=0.6097;EUR_AF=0.0477;SAS_AF=0.3231;AA=A|||;VT=SNP
8	144978607	rs4073455	T	G	100	PASS	AC=3231;AF=0.645168;AN=5008;NS=2504;DP=21683;EAS_AF=0.25;AMR_AF=0.5548;AFR_AF=0.9781;EUR_AF=0.5954;SAS_AF=0.7178;AA=T|||;VT=SNP
8	144979169	rs56221439	A	G	100	PASS	AC=534;AF=0.106629;AN=5008;NS=2504;DP=17716;EAS_AF=0.0595;AMR_AF=0.1369;AFR_AF=0.0356;EUR_AF=0.0457;SAS_AF=0.2924;AA=a|||;VT=SNP
8	144979232	rs7460704	T	A	100	PASS	AC=1318;AF=0.263179;AN=5008;NS=2504;DP=16628;EAS_AF=0.0595;AMR_AF=0.1715;AFR_AF=0.6089;EUR_AF=0.0477;SAS_AF=0.2924;AA=N|||;VT=SNP
8	144979285	rs7459948	A	G	100	PASS	AC=1319;AF=0.263379;AN=5008;NS=2504;DP=16400;EAS_AF=0.0605;AMR_AF=0.1715;AFR_AF=0.6089;EUR_AF=0.0477;SAS_AF=0.2924;AA=N|||;VT=SNP
8	144980214	rs61509205	C	T	100	PASS	AC=1717;AF=0.342851;AN=5008;NS=2504;DP=14337;EAS_AF=0.0605;AMR_AF=0.2911;AFR_AF=0.6483;EUR_AF=0.2545;SAS_AF=0.3487;AA=T|||;VT=SNP
8	144981498	rs7461753	A	C	100	PASS	AC=1357;AF=0.270966;AN=5008;NS=2504;DP=17714;EAS_AF=0.1617;AMR_AF=0.3084;AFR_AF=0.1573;EUR_AF=0.4304;SAS_AF=0.3466;AA=a|||;VT=SNP
8	144983493	rs56077246	T	C	100	PASS	AC=1206;AF=0.240815;AN=5008;NS=2504;DP=19675;EAS_AF=0.1657;AMR_AF=0.2997;AFR_AF=0.0408;EUR_AF=0.4334;SAS_AF=0.3487;AA=t|||;VT=SNP
8	144984283	rs7015048	T	C	100	PASS	AC=2238;AF=0.446885;AN=5008;NS=2504;DP=17690;EAS_AF=0.252;AMR_AF=0.4597;AFR_AF=0.4138;EUR_AF=0.4881;SAS_AF=0.6411;AA=t|||;VT=SNP
8	144984956	rs7840395	A	G	100	PASS	AC=2512;AF=0.501597;AN=5008;NS=2504;DP=18923;EAS_AF=0.2232;AMR_AF=0.4769;AFR_AF=0.643;EUR_AF=0.4801;SAS_AF=0.637;AA=a|||;VT=SNP
8	144985200	rs4977183	A	G	100	PASS	AC=2510;AF=0.501198;AN=5008;NS=2504;DP=16314;EAS_AF=0.2222;AMR_AF=0.4769;AFR_AF=0.646;EUR_AF=0.4781;SAS_AF=0.6339;AA=a|||;VT=SNP
8	144985696	rs4977182	C	T	100	PASS	AC=532;AF=0.10623;AN=5008;NS=2504;DP=16821;EAS_AF=0.0565;AMR_AF=0.1398;AFR_AF=0.0386;EUR_AF=0.0437;SAS_AF=0.2894;AA=c|||;VT=SNP
8	144985778	rs4977181	C	T	100	PASS	AC=532;AF=0.10623;AN=5008;NS=2504;DP=18373;EAS_AF=0.0575;AMR_AF=0.1398;AFR_AF=0.0386;EUR_AF=0.0437;SAS_AF=0.2883;AA=c|||;VT=SNP
8	144986103	rs11777835	T	C	100	PASS	AC=2536;AF=0.50639;AN=5008;NS=2504;DP=17999;EAS_AF=0.2232;AMR_AF=0.4769;AFR_AF=0.6619;EUR_AF=0.4801;SAS_AF=0.636;AA=t|||;VT=SNP
8	144986108	rs9314420	A	G	100	PASS	AC=3198;AF=0.638578;AN=5008;NS=2504;DP=18106;EAS_AF=0.247;AMR_AF=0.5548;AFR_AF=0.9796;EUR_AF=0.5944;SAS_AF=0.6861;AA=a|||;VT=SNP
8	144986678	rs3923388	G	A	100	PASS	AC=1252;AF=0.25;AN=5008;NS=2504;DP=16259;EAS_AF=0.1687;AMR_AF=0.304;AFR_AF=0.059;EUR_AF=0.4394;SAS_AF=0.3589;AA=g|||;VT=SNP
8	144986793	rs3923387	C	T	100	PASS	AC=1204;AF=0.240415;AN=5008;NS=2504;DP=18018;EAS_AF=0.1627;AMR_AF=0.2997;AFR_AF=0.0416;EUR_AF=0.4344;SAS_AF=0.3476;AA=c|||;VT=SNP
8	144987221	rs6990361	C	T	100	PASS	AC=1190;AF=0.23762;AN=5008;NS=2504;DP=17135;EAS_AF=0.1498;AMR_AF=0.2997;AFR_AF=0.0416;EUR_AF=0.4344;SAS_AF=0.3466;AA=c|||;VT=SNP
8	144987675	rs60326992	G	A	100	PASS	AC=842;AF=0.168131;AN=5008;NS=2504;DP=15309;EAS_AF=0.0813;AMR_AF=0.1787;AFR_AF=0.0991;EUR_AF=0.1551;SAS_AF=0.3569;AA=G|||;VT=SNP
8	144987881	rs72693390	C	T	100	PASS	AC=1142;AF=0.228035;AN=5008;NS=2504;DP=16895;EAS_AF=0.1528;AMR_AF=0.2752;AFR_AF=0.0469;EUR_AF=0.2982;SAS_AF=0.4448;AA=C|||;VT=SNP
8	144987934	rs6999129	A	T	100	PASS	AC=2191;AF=0.4375;AN=5008;NS=2504;DP=16322;EAS_AF=0.2133;AMR_AF=0.4193;AFR_AF=0.5696;EUR_AF=0.4543;SAS_AF=0.4857;AA=A|||;VT=SNP
8	144989293	rs76497352	C	T	100	PASS	AC=226;AF=0.0451278;AN=5008;NS=2504;DP=18746;EAS_AF=0.0248;AMR_AF=0.0331;AFR_AF=0.0129;EUR_AF=0.1074;SAS_AF=0.0542;AA=C|||;VT=SNP
8	144989462	rs7155	A	G	100	PASS	AC=2310;AF=0.461262;AN=5008;NS=2504;DP=17015;EAS_AF=0.1518;AMR_AF=0.3746;AFR_AF=0.8419;EUR_AF=0.4384;SAS_AF=0.3507;AA=G|||;VT=SNP
8	144990335	rs1065837	G	A	100	PASS	AC=1193;AF=0.238219;AN=5008;NS=2504;DP=9908;EAS_AF=0.1518;AMR_AF=0.2983;AFR_AF=0.0416;EUR_AF=0.4314;SAS_AF=0.3517;AA=G|||;VT=SNP;EX_TARGET
8	144990528	rs7014582	A	G	100	PASS	AC=2389;AF=0.477037;AN=5008;NS=2504;DP=8857;EAS_AF=0.1508;AMR_AF=0.3746;AFR_AF=0.8979;EUR_AF=0.4404;SAS_AF=0.3548;AA=G|||;VT=SNP;EX_TARGET
8	144991176	rs6558405	T	C	100	PASS	AC=2396;AF=0.478435;AN=5008;NS=2504;DP=16195;EAS_AF=0.1528;AMR_AF=0.3746;AFR_AF=0.9002;EUR_AF=0.4423;SAS_AF=0.3548;AA=t|||;VT=SNP;EX_TARGET
8	144992103	rs6558406	T	C	100	PASS	AC=2456;AF=0.490415;AN=5008;NS=2504;DP=18721;EAS_AF=0.1538;AMR_AF=0.3775;AFR_AF=0.916;EUR_AF=0.4563;SAS_AF=0.3773;AA=C|||;VT=SNP;EX_TARGET
8	144992361	rs7822511	T	C	100	PASS	AC=2395;AF=0.478235;AN=5008;NS=2504;DP=14812;EAS_AF=0.1696;AMR_AF=0.3804;AFR_AF=0.8926;EUR_AF=0.4284;SAS_AF=0.3569;AA=C|||;VT=SNP;EX_TARGET
8	144992862	rs7819099	A	G	100	PASS	AC=2234;AF=0.446086;AN=5008;NS=2504;DP=16512;EAS_AF=0.1448;AMR_AF=0.3703;AFR_AF=0.7844;EUR_AF=0.4364;SAS_AF=0.363;AA=G|||;VT=SNP;EX_TARGET
8	144993324	rs6984820	C	T	100	PASS	AC=1172;AF=0.234026;AN=5008;NS=2504;DP=17797;EAS_AF=0.1349;AMR_AF=0.2983;AFR_AF=0.0348;EUR_AF=0.4235;SAS_AF=0.365;AA=C|||;VT=SNP;EX_TARGET
8	144993377	rs6992333	A	G	100	PASS	AC=2363;AF=0.471845;AN=5008;NS=2504;DP=16831;EAS_AF=0.1438;AMR_AF=0.3746;AFR_AF=0.8918;EUR_AF=0.4324;SAS_AF=0.3517;AA=G|||;VT=SNP;EX_TARGET
8	144995494	rs6558407	C	T	100	PASS	AC=1155;AF=0.230631;AN=5008;NS=2504;DP=19137;EAS_AF=0.1419;AMR_AF=0.2939;AFR_AF=0.028;EUR_AF=0.4294;SAS_AF=0.3466;AA=C|||;VT=SNP;EX_TARGET
8	144995736	rs11777402	G	A	100	PASS	AC=1153;AF=0.230232;AN=5008;NS=2504;DP=14387;EAS_AF=0.1419;AMR_AF=0.2968;AFR_AF=0.0272;EUR_AF=0.4284;SAS_AF=0.3446;AA=G|||;VT=SNP;EX_TARGET
8	144995964	rs35139934	G	A	100	PASS	AC=138;AF=0.0275559;AN=5008;NS=2504;DP=17074;EAS_AF=0.004;AMR_AF=0.0461;AFR_AF=0.0061;EUR_AF=0.0676;SAS_AF=0.0266;AA=G|||;VT=SNP;EX_TARGET
8	144996029	rs7833924	A	G	100	PASS	AC=2337;AF=0.466653;AN=5008;NS=2504;DP=16760;EAS_AF=0.1429;AMR_AF=0.3674;AFR_AF=0.8775;EUR_AF=0.4354;SAS_AF=0.3476;AA=G|||;VT=SNP;EX_TARGET
8	144996111	rs34803322	C	T	100	PASS	AC=373;AF=0.0744808;AN=5008;NS=2504;DP=17788;EAS_AF=0.0456;AMR_AF=0.147;AFR_AF=0.0121;EUR_AF=0.0626;SAS_AF=0.1493;AA=C|||;VT=SNP;EX_TARGET
8	144996408	rs11778026	T	G	100	PASS	AC=1157;AF=0.23103;AN=5008;NS=2504;DP=16590;EAS_AF=0.1429;AMR_AF=0.2968;AFR_AF=0.028;EUR_AF=0.4284;SAS_AF=0.3466;AA=T|||;VT=SNP;EX_TARGET
8	144996598	rs11786903	G	A	100	PASS	AC=1155;AF=0.230631;AN=5008;NS=2504;DP=14426;EAS_AF=0.1419;AMR_AF=0.2954;AFR_AF=0.028;EUR_AF=0.4274;SAS_AF=0.3476;AA=G|||;VT=SNP;EX_TARGET
8	144996635	rs11786934	G	A	100	PASS	AC=1155;AF=0.230631;AN=5008;NS=2504;DP=14054;EAS_AF=0.1419;AMR_AF=0.2954;AFR_AF=0.0287;EUR_AF=0.4274;SAS_AF=0.3466;AA=G|||;VT=SNP;EX_TARGET
8	144997656	rs7016416	C	T	100	PASS	AC=1153;AF=0.230232;AN=5008;NS=2504;DP=12031;EAS_AF=0.1429;AMR_AF=0.2954;AFR_AF=0.028;EUR_AF=0.4245;SAS_AF=0.3476;AA=C|||;VT=SNP;EX_TARGET
8	144997783	rs74772299	G	A	100	PASS	AC=327;AF=0.0652955;AN=5008;NS=2504;DP=9813;EAS_AF=0.0437;AMR_AF=0.1354;AFR_AF=0.0015;EUR_AF=0.0368;SAS_AF=0.1534;AA=G|||;VT=SNP;EX_TARGET
8	144997927	rs7002002	G	A	100	PASS	AC=1155;AF=0.230631;AN=5008;NS=2504;DP=10610;EAS_AF=0.1429;AMR_AF=0.2954;AFR_AF=0.028;EUR_AF=0.4274;SAS_AF=0.3466;AA=G|||;VT=SNP;EX_TARGET
8	144998169	rs1140522	C	T	100	PASS	AC=1156;AF=0.230831;AN=5008;NS=2504;DP=12421;EAS_AF=0.1429;AMR_AF=0.2968;AFR_AF=0.028;EUR_AF=0.4274;SAS_AF=0.3466;AA=C|||;VT=SNP;EX_TARGET
8	144998190	rs2857829	A	G	100	PASS	AC=1156;AF=0.230831;AN=5008;NS=2504;DP=12955;EAS_AF=0.1429;AMR_AF=0.2968;AFR_AF=0.028;EUR_AF=0.4274;SAS_AF=0.3466;AA=a|||;VT=SNP;EX_TARGET
8	144998514	rs75586449	C	T	100	PASS	AC=349;AF=0.0696885;AN=5008;NS=2504;DP=11250;EAS_AF=0.0437;AMR_AF=0.1412;AFR_AF=0.0113;EUR_AF=0.0358;SAS_AF=0.1595;AA=T|||;VT=SNP;EX_TARGET
8	144999417	rs55836855	C	T	100	PASS	AC=1156;AF=0.230831;AN=5008;NS=2504;DP=8861;EAS_AF=0.1429;AMR_AF=0.2954;AFR_AF=0.028;EUR_AF=0.4274;SAS_AF=0.3476;AA=C|||;VT=SNP;EX_TARGET
8	144999621	rs55646585	C	T	100	PASS	AC=1126;AF=0.22484;AN=5008;NS=2504;DP=12273;EAS_AF=0.125;AMR_AF=0.2896;AFR_AF=0.028;EUR_AF=0.4205;SAS_AF=0.3466;AA=C|||;VT=SNP;EX_TARGET
8	144999642	rs56117011	A	C	100	PASS	AC=1165;AF=0.232628;AN=5008;NS=2504;DP=12182;EAS_AF=0.1429;AMR_AF=0.2968;AFR_AF=0.034;EUR_AF=0.4274;SAS_AF=0.3476;AA=C|||;VT=SNP;EX_TARGET
8	144999684	rs35916068	A	G	100	PASS	AC=1165;AF=0.232628;AN=5008;NS=2504;DP=12862;EAS_AF=0.1429;AMR_AF=0.2968;AFR_AF=0.034;EUR_AF=0.4274;SAS_AF=0.3476;AA=G|||;VT=SNP;EX_TARGET
8	145000056	rs7002152	T	C	100	PASS	AC=1157;AF=0.23103;AN=5008;NS=2504;DP=14868;EAS_AF=0.1429;AMR_AF=0.2954;AFR_AF=0.028;EUR_AF=0.4284;SAS_AF=0.3476;AA=C|||;VT=SNP;EX_TARGET
8	145000221	rs7016860	G	A	100	PASS	AC=1156;AF=0.230831;AN=5008;NS=2504;DP=14308;EAS_AF=0.1429;AMR_AF=0.2954;AFR_AF=0.028;EUR_AF=0.4284;SAS_AF=0.3466;AA=G|||;VT=SNP
8	145000321	rs6993953	C	T	100	PASS	AC=1158;AF=0.23123;AN=5008;NS=2504;DP=13791;EAS_AF=0.1429;AMR_AF=0.2954;AFR_AF=0.0295;EUR_AF=0.4274;SAS_AF=0.3476;AA=C|||;VT=SNP
8	145000602	rs7006770	T	C	100	PASS	AC=1157;AF=0.23103;AN=5008;NS=2504;DP=16290;EAS_AF=0.1429;AMR_AF=0.2954;AFR_AF=0.028;EUR_AF=0.4274;SAS_AF=0.3487;AA=C|||;VT=SNP
8	145000740	rs7017644	G	A	100	PASS	AC=1156;AF=0.230831;AN=5008;NS=2504;DP=12120;EAS_AF=0.1429;AMR_AF=0.2954;AFR_AF=0.028;EUR_AF=0.4274;SAS_AF=0.3476;AA=G|||;VT=SNP
8	145000809	rs7017789	G	A	100	PASS	AC=1156;AF=0.230831;AN=5008;NS=2504;DP=12033;EAS_AF=0.1429;AMR_AF=0.2954;AFR_AF=0.028;EUR_AF=0.4274;SAS_AF=0.3476;AA=G|||;VT=SNP
8	145000898	rs56401829	A	G	100	PASS	AC=1156;AF=0.230831;AN=5008;NS=2504;DP=15401;EAS_AF=0.1429;AMR_AF=0.2954;AFR_AF=0.028;EUR_AF=0.4274;SAS_AF=0.3476;AA=G|||;VT=SNP
8	145001031	rs55895668	T	C	100	PASS	AC=2337;AF=0.466653;AN=5008;NS=2504;DP=15191;EAS_AF=0.1429;AMR_AF=0.3674;AFR_AF=0.8782;EUR_AF=0.4344;SAS_AF=0.3476;AA=C|||;VT=SNP;EX_TARGET
8	145001300	rs55984967	T	A	100	PASS	AC=1156;AF=0.230831;AN=5008;NS=2504;DP=16183;EAS_AF=0.1429;AMR_AF=0.2954;AFR_AF=0.028;EUR_AF=0.4274;SAS_AF=0.3476;AA=T|||;VT=SNP
8	145001311	rs55812715	T	C	100	PASS	AC=1156;AF=0.230831;AN=5008;NS=2504;DP=15267;EAS_AF=0.1429;AMR_AF=0.2954;AFR_AF=0.028;EUR_AF=0.4274;SAS_AF=0.3476;AA=C|||;VT=SNP
8	145001372	rs11782890	T	C	100	PASS	AC=1157;AF=0.23103;AN=5008;NS=2504;DP=18996;EAS_AF=0.1429;AMR_AF=0.2968;AFR_AF=0.028;EUR_AF=0.4274;SAS_AF=0.3476;AA=C|||;VT=SNP
8	145001509	rs11136333	T	C	100	PASS	AC=1156;AF=0.230831;AN=5008;NS=2504;DP=15531;EAS_AF=0.1429;AMR_AF=0.2954;AFR_AF=0.028;EUR_AF=0.4274;SAS_AF=0.3476;AA=G|||;VT=SNP;EX_TARGET
8	145001588	rs11136334	C	T	100	PASS	AC=1156;AF=0.230831;AN=5008;NS=2504;DP=13418;EAS_AF=0.1429;AMR_AF=0.2954;AFR_AF=0.028;EUR_AF=0.4274;SAS_AF=0.3476;AA=C|||;VT=SNP;EX_TARGET
8	145001784	rs3135109	A	G	100	PASS	AC=1156;AF=0.230831;AN=5008;NS=2504;DP=12494;EAS_AF=0.1429;AMR_AF=0.2954;AFR_AF=0.028;EUR_AF=0.4274;SAS_AF=0.3476;AA=G|||;VT=SNP;EX_TARGET
8	145002283	rs11993233	A	G	100	PASS	AC=2337;AF=0.466653;AN=5008;NS=2504;DP=18423;EAS_AF=0.1429;AMR_AF=0.3689;AFR_AF=0.8775;EUR_AF=0.4344;SAS_AF=0.3476;AA=G|||;VT=SNP
8	145002431	rs62522555	C	G	100	PASS	AC=1143;AF=0.228235;AN=5008;NS=2504;DP=20430;EAS_AF=0.13;AMR_AF=0.2954;AFR_AF=0.028;EUR_AF=0.4274;SAS_AF=0.3476;AA=C|||;VT=SNP
8	145002536	rs72693398	G	A	100	PASS	AC=1156;AF=0.230831;AN=5008;NS=2504;DP=21381;EAS_AF=0.1429;AMR_AF=0.2954;AFR_AF=0.028;EUR_AF=0.4274;SAS_AF=0.3476;AA=G|||;VT=SNP
8	145003777	rs11136335	G	A	100	PASS	AC=1128;AF=0.22524;AN=5008;NS=2504;DP=13651;EAS_AF=0.1369;AMR_AF=0.2882;AFR_AF=0.028;EUR_AF=0.4135;SAS_AF=0.3446;AA=G|||;VT=SNP;EX_TARGET
8	145004546	rs11780911	G	A	100	PASS	AC=2864;AF=0.571885;AN=5008;NS=2504;DP=14228;EAS_AF=0.6032;AMR_AF=0.6239;AFR_AF=0.3328;EUR_AF=0.7952;SAS_AF=0.5961;AA=g|||;VT=SNP;EX_TARGET
8	145004944	rs10107388	T	C	100	PASS	AC=1954;AF=0.390176;AN=5008;NS=2504;DP=15758;EAS_AF=0.1468;AMR_AF=0.3213;AFR_AF=0.652;EUR_AF=0.3877;SAS_AF=0.3384;AA=T|||;VT=SNP
8	145005450	rs62522556	T	C	100	PASS	AC=1167;AF=0.233027;AN=5008;NS=2504;DP=13762;EAS_AF=0.1409;AMR_AF=0.2853;AFR_AF=0.0673;EUR_AF=0.4076;SAS_AF=0.3354;AA=C|||;VT=SNP
8	145007187	rs11136336	G	A	100	PASS	AC=1159;AF=0.23143;AN=5008;NS=2504;DP=15300;EAS_AF=0.1399;AMR_AF=0.2867;AFR_AF=0.0605;EUR_AF=0.4066;SAS_AF=0.3374;AA=G|||;VT=SNP;EX_TARGET
8	145007534	rs7003580	C	T	100	PASS	AC=1995;AF=0.398363;AN=5008;NS=2504;DP=17714;EAS_AF=0.1478;AMR_AF=0.3256;AFR_AF=0.6596;EUR_AF=0.4125;SAS_AF=0.3405;AA=T|||;VT=SNP;EX_TARGET
8	145007947	rs6989119	G	A	100	PASS	AC=1138;AF=0.227236;AN=5008;NS=2504;DP=15212;EAS_AF=0.1409;AMR_AF=0.2867;AFR_AF=0.0522;EUR_AF=0.4066;SAS_AF=0.3262;AA=G|||;VT=SNP
8	145007989	rs11136337	A	G	100	PASS	AC=1157;AF=0.23103;AN=5008;NS=2504;DP=12929;EAS_AF=0.1419;AMR_AF=0.2853;AFR_AF=0.0613;EUR_AF=0.4066;SAS_AF=0.3333;AA=G|||;VT=SNP
8	145008342	rs11782331	C	A	100	PASS	AC=1116;AF=0.222843;AN=5008;NS=2504;DP=12479;EAS_AF=0.1419;AMR_AF=0.2867;AFR_AF=0.028;EUR_AF=0.4066;SAS_AF=0.3354;AA=c|||;VT=SNP
8	145008443	rs11783772	A	T	100	PASS	AC=1162;AF=0.232029;AN=5008;NS=2504;DP=12941;EAS_AF=0.1438;AMR_AF=0.2867;AFR_AF=0.0605;EUR_AF=0.4066;SAS_AF=0.3364;AA=T|||;VT=SNP;EX_TARGET
8	145008560	rs11783799	A	G	100	PASS	AC=1159;AF=0.23143;AN=5008;NS=2504;DP=16296;EAS_AF=0.1409;AMR_AF=0.2867;AFR_AF=0.0613;EUR_AF=0.4066;SAS_AF=0.3354;AA=G|||;VT=SNP;EX_TARGET
8	145008706	rs11782433	C	T	100	PASS	AC=1158;AF=0.23123;AN=5008;NS=2504;DP=14868;EAS_AF=0.1409;AMR_AF=0.2867;AFR_AF=0.0605;EUR_AF=0.4066;SAS_AF=0.3354;AA=C|||;VT=SNP
8	145009356	rs12545876	G	A	100	PASS	AC=122;AF=0.024361;AN=5008;NS=2504;DP=14735;EAS_AF=0.0079;AMR_AF=0.0591;AFR_AF=0.0038;EUR_AF=0.0447;SAS_AF=0.0235;AA=G|||;VT=SNP;EX_TARGET
8	145009593	rs6983908	A	C	100	PASS	AC=1988;AF=0.396965;AN=5008;NS=2504;DP=13762;EAS_AF=0.1498;AMR_AF=0.33;AFR_AF=0.649;EUR_AF=0.4135;SAS_AF=0.3415;AA=C|||;VT=SNP
8	145009610	rs11784762	A	G	100	PASS	AC=1159;AF=0.23143;AN=5008;NS=2504;DP=14505;EAS_AF=0.1448;AMR_AF=0.2867;AFR_AF=0.0567;EUR_AF=0.4085;SAS_AF=0.3354;AA=G|||;VT=SNP
8	145010305	rs6988767	A	G	100	PASS	AC=1529;AF=0.305312;AN=5008;NS=2504;DP=16020;EAS_AF=0.1458;AMR_AF=0.3026;AFR_AF=0.3215;EUR_AF=0.4105;SAS_AF=0.3415;AA=G|||;VT=SNP
8	145010514	rs56034811	T	C	100	PASS	AC=1993;AF=0.397963;AN=5008;NS=2504;DP=21383;EAS_AF=0.1478;AMR_AF=0.3271;AFR_AF=0.6573;EUR_AF=0.4115;SAS_AF=0.3415;AA=T|||;VT=SNP
8	145010752	rs11784417	C	T	100	PASS	AC=1161;AF=0.231829;AN=5008;NS=2504;DP=20817;EAS_AF=0.1429;AMR_AF=0.2867;AFR_AF=0.0613;EUR_AF=0.4066;SAS_AF=0.3354;AA=C|||;VT=SNP
8	145012206	rs13439519	G	A	100	PASS	AC=1526;AF=0.304712;AN=5008;NS=2504;DP=14164;EAS_AF=0.1498;AMR_AF=0.304;AFR_AF=0.3154;EUR_AF=0.4105;SAS_AF=0.3415;AA=G|||;VT=SNP
8	145012466	rs11136338	A	G	100	PASS	AC=1165;AF=0.232628;AN=5008;NS=2504;DP=15913;EAS_AF=0.1429;AMR_AF=0.2867;AFR_AF=0.0613;EUR_AF=0.4076;SAS_AF=0.3384;AA=G|||;VT=SNP
8	145013315	rs11784501	G	T	100	PASS	AC=1216;AF=0.242812;AN=5008;NS=2504;DP=14398;EAS_AF=0.1409;AMR_AF=0.2896;AFR_AF=0.1006;EUR_AF=0.4085;SAS_AF=0.3364;AA=G|||;VT=SNP
8	145013345	rs11136339	C	T	100	PASS	AC=1190;AF=0.23762;AN=5008;NS=2504;DP=13800;EAS_AF=0.1429;AMR_AF=0.2911;AFR_AF=0.0794;EUR_AF=0.4076;SAS_AF=0.3364;AA=C|||;VT=SNP
8	145013893	rs4073081	C	G	100	PASS	AC=1180;AF=0.235623;AN=5008;NS=2504;DP=12118;EAS_AF=0.1438;AMR_AF=0.2911;AFR_AF=0.0688;EUR_AF=0.4076;SAS_AF=0.3395;AA=C|||;VT=SNP
8	145013949	rs4073082	C	T	100	PASS	AC=1171;AF=0.233826;AN=5008;NS=2504;DP=13790;EAS_AF=0.1438;AMR_AF=0.2896;AFR_AF=0.0643;EUR_AF=0.4085;SAS_AF=0.3364;AA=T|||;VT=SNP
8	145014424	rs12541377	C	G	100	PASS	AC=1126;AF=0.22484;AN=5008;NS=2504;DP=14294;EAS_AF=0.1409;AMR_AF=0.2378;AFR_AF=0.0605;EUR_AF=0.4066;SAS_AF=0.3374;AA=G|||;VT=SNP
8	145014732	rs112979447	C	T	100	PASS	AC=1163;AF=0.232228;AN=5008;NS=2504;DP=14013;EAS_AF=0.1419;AMR_AF=0.2882;AFR_AF=0.0605;EUR_AF=0.4076;SAS_AF=0.3374;AA=C|||;VT=SNP
8	145020025	rs56334578	G	A	100	PASS	AC=1152;AF=0.230032;AN=5008;NS=2504;DP=15684;EAS_AF=0.1409;AMR_AF=0.2853;AFR_AF=0.0522;EUR_AF=0.4085;SAS_AF=0.3395;AA=G|||;VT=SNP
8	145020477	rs12543539	T	C	100	PASS	AC=1261;AF=0.251797;AN=5008;NS=2504;DP=13313;EAS_AF=0.1478;AMR_AF=0.2911;AFR_AF=0.118;EUR_AF=0.4115;SAS_AF=0.3476;AA=C|||;VT=SNP
8	145020636	rs12549853	G	A	100	PASS	AC=1164;AF=0.232428;AN=5008;NS=2504;DP=12316;EAS_AF=0.1409;AMR_AF=0.2853;AFR_AF=0.0613;EUR_AF=0.4085;SAS_AF=0.3395;AA=G|||;VT=SNP
8	145021167	rs7464572	C	G	100	PASS	AC=1189;AF=0.23742;AN=5008;NS=2504;DP=14565;EAS_AF=0.1429;AMR_AF=0.2853;AFR_AF=0.0787;EUR_AF=0.4085;SAS_AF=0.3395;AA=C|||;VT=SNP
8	145021428	rs7462197	G	C	100	PASS	AC=1444;AF=0.288339;AN=5008;NS=2504;DP=18213;EAS_AF=0.1409;AMR_AF=0.2997;AFR_AF=0.2648;EUR_AF=0.4095;SAS_AF=0.3395;AA=G|||;VT=SNP
8	145022657	rs7832643	G	T	100	PASS	AC=2032;AF=0.405751;AN=5008;NS=2504;DP=17951;EAS_AF=0.1478;AMR_AF=0.3357;AFR_AF=0.6823;EUR_AF=0.4105;SAS_AF=0.3425;AA=T|||;VT=SNP
8	145023739	rs55754956	A	G	100	PASS	AC=1313;AF=0.262181;AN=5008;NS=2504;DP=14720;EAS_AF=0.1468;AMR_AF=0.2968;AFR_AF=0.1543;EUR_AF=0.4125;SAS_AF=0.3476;AA=A|||;VT=SNP
8	145025298	rs73715570	C	T	100	PASS	AC=1200;AF=0.239617;AN=5008;NS=2504;DP=13298;EAS_AF=0.0516;AMR_AF=0.2637;AFR_AF=0.3366;EUR_AF=0.2366;SAS_AF=0.2883;AA=C|||;VT=SNP
8	145026450	rs11778018	T	C	100	PASS	AC=1799;AF=0.359225;AN=5008;NS=2504;DP=12825;EAS_AF=0.1478;AMR_AF=0.3271;AFR_AF=0.5053;EUR_AF=0.4125;SAS_AF=0.3476;AA=C|||;VT=SNP
8	145026582	rs62523994	G	A	100	PASS	AC=1272;AF=0.253994;AN=5008;NS=2504;DP=13357;EAS_AF=0.1468;AMR_AF=0.2983;AFR_AF=0.1271;EUR_AF=0.4125;SAS_AF=0.3415;AA=G|||;VT=SNP
8	145027210	rs55786556	A	G	100	PASS	AC=1489;AF=0.297324;AN=5008;NS=2504;DP=4744;EAS_AF=0.1458;AMR_AF=0.3069;AFR_AF=0.2837;EUR_AF=0.4125;SAS_AF=0.3466;AA=A|||;VT=SNP
8	145028587	rs58579887	T	C	100	PASS	AC=2052;AF=0.409744;AN=5008;NS=2504;DP=13730;EAS_AF=0.1498;AMR_AF=0.3329;AFR_AF=0.6891;EUR_AF=0.4155;SAS_AF=0.3487;AA=C|||;VT=SNP
8	145030443	rs10098685	G	A	100	PASS	AC=161;AF=0.0321486;AN=5008;NS=2504;DP=18175;EAS_AF=0.0298;AMR_AF=0.0677;AFR_AF=0.0295;EUR_AF=0.0328;SAS_AF=0.0123;AA=G|||;VT=SNP
8	145031265	rs11777239	G	A	100	PASS	AC=1999;AF=0.399161;AN=5008;NS=2504;DP=16515;EAS_AF=0.1468;AMR_AF=0.3242;AFR_AF=0.6657;EUR_AF=0.4105;SAS_AF=0.3405;AA=A|||;VT=SNP
8	145031798	rs10095172	T	C	100	PASS	AC=965;AF=0.192692;AN=5008;NS=2504;DP=12311;EAS_AF=0.0298;AMR_AF=0.1138;AFR_AF=0.6089;EUR_AF=0.0358;SAS_AF=0.0153;AA=C|||;VT=SNP
8	145032302	rs10092179	A	G	100	PASS	AC=2173;AF=0.433906;AN=5008;NS=2504;DP=12378;EAS_AF=0.2609;AMR_AF=0.3386;AFR_AF=0.6838;EUR_AF=0.4145;SAS_AF=0.362;AA=a|||;VT=SNP
8	145033734	rs6558408	G	A	100	PASS	AC=3301;AF=0.659145;AN=5008;NS=2504;DP=16163;EAS_AF=0.3452;AMR_AF=0.585;AFR_AF=0.9796;EUR_AF=0.6262;SAS_AF=0.636;AA=A|||;VT=SNP
8	145034499	rs11784985	A	T	100	PASS	AC=1188;AF=0.23722;AN=5008;NS=2504;DP=11591;EAS_AF=0.1518;AMR_AF=0.2867;AFR_AF=0.056;EUR_AF=0.4205;SAS_AF=0.3466;AA=A|||;VT=SNP
8	145034852	rs11780978	G	A	100	PASS	AC=1164;AF=0.232428;AN=5008;NS=2504;DP=15322;EAS_AF=0.1409;AMR_AF=0.2867;AFR_AF=0.0545;EUR_AF=0.4095;SAS_AF=0.3466;AA=G|||;VT=SNP
8	145035342	rs7357417	A	G	100	PASS	AC=1690;AF=0.33746;AN=5008;NS=2504;DP=17474;EAS_AF=0.1429;AMR_AF=0.3156;AFR_AF=0.4312;EUR_AF=0.4105;SAS_AF=0.3517;AA=G|||;VT=SNP
8	145036615	rs7010330	T	C	100	PASS	AC=1412;AF=0.281949;AN=5008;NS=2504;DP=20581;EAS_AF=0.1429;AMR_AF=0.2983;AFR_AF=0.23;EUR_AF=0.4105;SAS_AF=0.3517;AA=C|||;VT=SNP
8	145037573	rs11783655	T	A	100	PASS	AC=1188;AF=0.23722;AN=5008;NS=2504;DP=18057;EAS_AF=0.1429;AMR_AF=0.2896;AFR_AF=0.0643;EUR_AF=0.4095;SAS_AF=0.3538;AA=T|||;VT=SNP
8	145039400	rs72695409	T	C	100	PASS	AC=1176;AF=0.234824;AN=5008;NS=2504;DP=14286;EAS_AF=0.1429;AMR_AF=0.2867;AFR_AF=0.0567;EUR_AF=0.4085;SAS_AF=0.3548;AA=C|||;VT=SNP
8	145040108	rs6993022	T	C	100	PASS	AC=1179;AF=0.235423;AN=5008;NS=2504;DP=18644;EAS_AF=0.1419;AMR_AF=0.2882;AFR_AF=0.0582;EUR_AF=0.4095;SAS_AF=0.3548;AA=T|||;VT=SNP
8	145040567	rs6981529	C	G	100	PASS	AC=1169;AF=0.233427;AN=5008;NS=2504;DP=19541;EAS_AF=0.1419;AMR_AF=0.2911;AFR_AF=0.0545;EUR_AF=0.4076;SAS_AF=0.3497;AA=C|||;VT=SNP
8	145040856	rs11781667	G	T	100	PASS	AC=1198;AF=0.239217;AN=5008;NS=2504;DP=15443;EAS_AF=0.1131;AMR_AF=0.2305;AFR_AF=0.1626;EUR_AF=0.3757;SAS_AF=0.3384;AA=G|||;VT=SNP
8	145041152	rs76153953	A	G	100	PASS	AC=124;AF=0.0247604;AN=5008;NS=2504;DP=18015;EAS_AF=0.0327;AMR_AF=0.0634;AFR_AF=0.0023;EUR_AF=0.0318;SAS_AF=0.0123;AA=A|||;VT=SNP
8	145041333	rs11787365	T	C	100	PASS	AC=2020;AF=0.403355;AN=5008;NS=2504;DP=13377;EAS_AF=0.1498;AMR_AF=0.3329;AFR_AF=0.6619;EUR_AF=0.4125;SAS_AF=0.3558;AA=C|||;VT=SNP
8	145041943	rs112641794	T	C	100	PASS	AC=147;AF=0.029353;AN=5008;NS=2504;DP=23006;EAS_AF=0.003;AMR_AF=0.0476;AFR_AF=0.0061;EUR_AF=0.0755;SAS_AF=0.0276;AA=T|||;VT=SNP
8	145042336	rs77445084	T	C	100	PASS	AC=139;AF=0.0277556;AN=5008;NS=2504;DP=18800;EAS_AF=0.0298;AMR_AF=0.0634;AFR_AF=0.0121;EUR_AF=0.0328;SAS_AF=0.0164;AA=T|||;VT=SNP
8	145043543	rs11136341	A	G	100	PASS	AC=1720;AF=0.34345;AN=5008;NS=2504;DP=16018;EAS_AF=0.1131;AMR_AF=0.268;AFR_AF=0.5159;EUR_AF=0.3907;SAS_AF=0.3528;AA=g|||;VT=SNP
8	145044104	rs11787335	C	T	100	PASS	AC=1809;AF=0.361222;AN=5008;NS=2504;DP=11088;EAS_AF=0.1131;AMR_AF=0.2622;AFR_AF=0.6014;EUR_AF=0.3767;SAS_AF=0.3466;AA=-|||;VT=SNP
8	145044749	rs11136342	A	G	100	PASS	AC=1984;AF=0.396166;AN=5008;NS=2504;DP=18224;EAS_AF=0.1409;AMR_AF=0.3285;AFR_AF=0.6415;EUR_AF=0.4095;SAS_AF=0.362;AA=-|||;VT=SNP
8	145046662	rs11785060	C	T	100	PASS	AC=1222;AF=0.24401;AN=5008;NS=2504;DP=16764;EAS_AF=0.1081;AMR_AF=0.2291;AFR_AF=0.1823;EUR_AF=0.3757;SAS_AF=0.3425;AA=C|||;VT=SNP
8	145047187	rs3935755	A	G	100	PASS	AC=1994;AF=0.398163;AN=5008;NS=2504;DP=11806;EAS_AF=0.1379;AMR_AF=0.3285;AFR_AF=0.6505;EUR_AF=0.4115;SAS_AF=0.3609;AA=a|||;VT=SNP
8	145048666	rs11775434	T	G	100	PASS	AC=1801;AF=0.359625;AN=5008;NS=2504;DP=17418;EAS_AF=0.1319;AMR_AF=0.353;AFR_AF=0.4478;EUR_AF=0.4394;SAS_AF=0.3978;AA=T|||;VT=SNP
8	145050336	rs7013938	A	C	100	PASS	AC=1949;AF=0.389177;AN=5008;NS=2504;DP=11265;EAS_AF=0.1468;AMR_AF=0.2767;AFR_AF=0.6172;EUR_AF=0.4254;SAS_AF=0.3732;AA=C|||;VT=SNP
8	145050345	rs6991364	G	A	100	PASS	AC=1936;AF=0.386581;AN=5008;NS=2504;DP=11469;EAS_AF=0.1458;AMR_AF=0.2752;AFR_AF=0.6165;EUR_AF=0.4205;SAS_AF=0.3681;AA=A|||;VT=SNP
8	145050358	rs11786083	G	A	100	PASS	AC=1252;AF=0.25;AN=5008;NS=2504;DP=11780;EAS_AF=0.124;AMR_AF=0.2291;AFR_AF=0.1785;EUR_AF=0.3897;SAS_AF=0.3476;AA=G|||;VT=SNP
8	145051478	rs1134029	G	A	100	PASS	AC=1928;AF=0.384984;AN=5008;NS=2504;DP=10077;EAS_AF=0.1438;AMR_AF=0.2723;AFR_AF=0.612;EUR_AF=0.4225;SAS_AF=0.3681;AA=A|||;VT=SNP
8	145051484	rs1134030	C	T	100	PASS	AC=1249;AF=0.249401;AN=5008;NS=2504;DP=10355;EAS_AF=0.123;AMR_AF=0.2277;AFR_AF=0.1778;EUR_AF=0.3887;SAS_AF=0.3487;AA=C|||;VT=SNP
8	145053629	rs78795499	G	C	100	PASS	AC=105;AF=0.0209665;AN=5008;NS=2504;DP=18878;EAS_AF=0.0208;AMR_AF=0.0216;AFR_AF=0.003;EUR_AF=0.0398;SAS_AF=0.0256;AA=G|||;VT=SNP
8	145055034	rs4977166	C	A	100	PASS	AC=399;AF=0.0796725;AN=5008;NS=2504;DP=15063;EAS_AF=0.0506;AMR_AF=0.1484;AFR_AF=0.003;EUR_AF=0.0616;SAS_AF=0.183;AA=c|||;VT=SNP
8	145056253	rs62530291	G	A	100	PASS	AC=1707;AF=0.340855;AN=5008;NS=2504;DP=22101;EAS_AF=0.1458;AMR_AF=0.2666;AFR_AF=0.4334;EUR_AF=0.4314;SAS_AF=0.3763;AA=N|||;VT=SNP
8	145056470	rs11775818	C	T	100	PASS	AC=1957;AF=0.390775;AN=5008;NS=2504;DP=13338;EAS_AF=0.1458;AMR_AF=0.2795;AFR_AF=0.615;EUR_AF=0.4314;SAS_AF=0.3773;AA=N|||;VT=SNP
8	145057852	rs76806097	C	T	100	PASS	AC=134;AF=0.0267572;AN=5008;NS=2504;DP=16538;EAS_AF=0.0218;AMR_AF=0.0245;AFR_AF=0.0242;EUR_AF=0.0388;SAS_AF=0.0245;AA=C|||;VT=SNP;EX_TARGET
8	145057868	rs11544989	A	G	100	PASS	AC=2961;AF=0.591254;AN=5008;NS=2504;DP=16220;EAS_AF=0.1994;AMR_AF=0.4914;AFR_AF=0.9198;EUR_AF=0.5755;SAS_AF=0.638;AA=G|||;VT=SNP;EX_TARGET
8	145058037	rs11989052	A	G	100	PASS	AC=1960;AF=0.391374;AN=5008;NS=2504;DP=18955;EAS_AF=0.1458;AMR_AF=0.2795;AFR_AF=0.6165;EUR_AF=0.4314;SAS_AF=0.3783;AA=G|||;VT=SNP;EX_TARGET
8	145058352	rs74593295	G	T	100	PASS	AC=112;AF=0.0223642;AN=5008;NS=2504;DP=18180;EAS_AF=0.0218;AMR_AF=0.0216;AFR_AF=0.0091;EUR_AF=0.0388;SAS_AF=0.0245;AA=G|||;VT=SNP;EX_TARGET
8	145058539	rs80304851	T	C	100	PASS	AC=438;AF=0.0874601;AN=5008;NS=2504;DP=18012;EAS_AF=0.0218;AMR_AF=0.0519;AFR_AF=0.239;EUR_AF=0.0398;SAS_AF=0.0245;AA=T|||;VT=SNP;EX_TARGET
8	145058986	rs11136343	A	G	100	PASS	AC=1825;AF=0.364417;AN=5008;NS=2504;DP=17752;EAS_AF=0.124;AMR_AF=0.255;AFR_AF=0.5915;EUR_AF=0.3926;SAS_AF=0.3538;AA=a|||;VT=SNP;EX_TARGET
8	145059425	rs11136344	T	C	100	PASS	AC=1959;AF=0.391174;AN=5008;NS=2504;DP=18107;EAS_AF=0.1458;AMR_AF=0.2795;AFR_AF=0.6165;EUR_AF=0.4314;SAS_AF=0.3773;AA=C|||;VT=SNP;EX_TARGET
8	145060112	rs11136345	G	A	100	PASS	AC=1959;AF=0.391174;AN=5008;NS=2504;DP=15706;EAS_AF=0.1458;AMR_AF=0.2795;AFR_AF=0.6165;EUR_AF=0.4314;SAS_AF=0.3773;AA=G|||;VT=SNP;EX_TARGET
8	145061624	rs3936211	C	T	100	PASS	AC=1960;AF=0.391374;AN=5008;NS=2504;DP=18462;EAS_AF=0.1468;AMR_AF=0.2795;AFR_AF=0.6157;EUR_AF=0.4324;SAS_AF=0.3773;AA=C|||;VT=SNP
8	145061829	rs11778039	G	A	100	PASS	AC=1983;AF=0.395966;AN=5008;NS=2504;DP=17156;EAS_AF=0.1458;AMR_AF=0.281;AFR_AF=0.6339;EUR_AF=0.4304;SAS_AF=0.3783;AA=g|||;VT=SNP
8	145062020	rs11780802	C	T	100	PASS	AC=2048;AF=0.408946;AN=5008;NS=2504;DP=16182;EAS_AF=0.1319;AMR_AF=0.3012;AFR_AF=0.6596;EUR_AF=0.4573;SAS_AF=0.3824;AA=T|||;VT=SNP
8	145062228	rs61512798	A	G	100	PASS	AC=2289;AF=0.457069;AN=5008;NS=2504;DP=8522;EAS_AF=0.1518;AMR_AF=0.4712;AFR_AF=0.6558;EUR_AF=0.5179;SAS_AF=0.4305;AA=G|||;VT=SNP
8	145063412	rs11784833	T	C	100	PASS	AC=1043;AF=0.208267;AN=5008;NS=2504;DP=16098;EAS_AF=0.12;AMR_AF=0.219;AFR_AF=0.0272;EUR_AF=0.3877;SAS_AF=0.3517;AA=T|||;VT=SNP
8	145064967	rs75138349	C	T	100	PASS	AC=132;AF=0.0263578;AN=5008;NS=2504;DP=9713;EAS_AF=0.0208;AMR_AF=0.0216;AFR_AF=0.0091;EUR_AF=0.0398;SAS_AF=0.045;AA=C|||;VT=SNP
8	145066853	rs56261297	C	T	100	PASS	AC=1937;AF=0.386781;AN=5008;NS=2504;DP=19925;EAS_AF=0.1369;AMR_AF=0.2709;AFR_AF=0.6135;EUR_AF=0.4115;SAS_AF=0.3947;AA=C|||;VT=SNP;EX_TARGET
8	145067467	rs9100	G	T	100	PASS	AC=1945;AF=0.388379;AN=5008;NS=2504;DP=13010;EAS_AF=0.1409;AMR_AF=0.2709;AFR_AF=0.6157;EUR_AF=0.4125;SAS_AF=0.3947;AA=G|||;VT=SNP
8	145067848	rs76181897	G	A	100	PASS	AC=410;AF=0.081869;AN=5008;NS=2504;DP=17744;EAS_AF=0.0208;AMR_AF=0.0375;AFR_AF=0.2095;EUR_AF=0.0398;SAS_AF=0.047;AA=C|||;VT=SNP
8	145068062	rs7000180	A	G	100	PASS	AC=1018;AF=0.203275;AN=5008;NS=2504;DP=18578;EAS_AF=0.12;AMR_AF=0.2104;AFR_AF=0.0272;EUR_AF=0.3708;SAS_AF=0.3497;AA=A|||;VT=SNP
8	145068931	rs78799994	G	T	100	PASS	AC=904;AF=0.180511;AN=5008;NS=2504;DP=15740;EAS_AF=0.0486;AMR_AF=0.2104;AFR_AF=0.2345;EUR_AF=0.1581;SAS_AF=0.2454;AA=G|||;VT=SNP
8	145069534	rs58404036	C	T	100	PASS	AC=1230;AF=0.245607;AN=5008;NS=2504;DP=20719;EAS_AF=0.12;AMR_AF=0.2205;AFR_AF=0.1815;EUR_AF=0.3698;SAS_AF=0.3517;AA=c|||;VT=SNP
8	145069561	rs75217122	G	A	100	PASS	AC=417;AF=0.0832668;AN=5008;NS=2504;DP=20742;EAS_AF=0.0476;AMR_AF=0.1571;AFR_AF=0.003;EUR_AF=0.0795;SAS_AF=0.18;AA=G|||;VT=SNP
8	145069678	rs56127523	G	A	100	PASS	AC=1793;AF=0.358027;AN=5008;NS=2504;DP=20202;EAS_AF=0.1409;AMR_AF=0.2637;AFR_AF=0.5053;EUR_AF=0.4095;SAS_AF=0.3967;AA=G|||;VT=SNP
8	145069806	rs55853893	G	A	100	PASS	AC=1230;AF=0.245607;AN=5008;NS=2504;DP=21091;EAS_AF=0.12;AMR_AF=0.2205;AFR_AF=0.1815;EUR_AF=0.3698;SAS_AF=0.3517;AA=G|||;VT=SNP
8	145070151	rs11990215	G	A	100	PASS	AC=1947;AF=0.388778;AN=5008;NS=2504;DP=18986;EAS_AF=0.1409;AMR_AF=0.2709;AFR_AF=0.618;EUR_AF=0.4105;SAS_AF=0.3957;AA=A|||;VT=SNP
8	145070403	rs7459603	T	C	100	PASS	AC=1795;AF=0.358427;AN=5008;NS=2504;DP=20993;EAS_AF=0.1409;AMR_AF=0.2637;AFR_AF=0.5068;EUR_AF=0.4105;SAS_AF=0.3957;AA=C|||;VT=SNP
8	145070567	rs56207135	G	C	100	PASS	AC=1231;AF=0.245807;AN=5008;NS=2504;DP=18922;EAS_AF=0.12;AMR_AF=0.2205;AFR_AF=0.1823;EUR_AF=0.3698;SAS_AF=0.3517;AA=G|||;VT=SNP
8	145071511	rs60044922	C	T	100	PASS	AC=305;AF=0.0609026;AN=5008;NS=2504;DP=18729;EAS_AF=0.0208;AMR_AF=0.0303;AFR_AF=0.1354;EUR_AF=0.0408;SAS_AF=0.044;AA=C|||;VT=SNP
8	145071988	rs11136251	T	C	100	PASS	AC=2027;AF=0.404752;AN=5008;NS=2504;DP=15073;EAS_AF=0.1409;AMR_AF=0.2752;AFR_AF=0.6755;EUR_AF=0.4115;SAS_AF=0.3957;AA=C|||;VT=SNP
8	145072539	rs11779776	T	C	100	PASS	AC=1230;AF=0.245607;AN=5008;NS=2504;DP=17722;EAS_AF=0.12;AMR_AF=0.2205;AFR_AF=0.1815;EUR_AF=0.3698;SAS_AF=0.3517;AA=T|||;VT=SNP
8	145073663	rs61545625	C	T	100	PASS	AC=1230;AF=0.245607;AN=5008;NS=2504;DP=14825;EAS_AF=0.12;AMR_AF=0.2205;AFR_AF=0.1815;EUR_AF=0.3698;SAS_AF=0.3517;AA=C|||;VT=SNP
8	145074452	rs7832646	T	C	100	PASS	AC=1993;AF=0.397963;AN=5008;NS=2504;DP=18380;EAS_AF=0.1409;AMR_AF=0.2738;AFR_AF=0.6513;EUR_AF=0.4105;SAS_AF=0.3957;AA=C|||;VT=SNP
8	145074681	rs7829343	A	G	100	PASS	AC=1943;AF=0.387979;AN=5008;NS=2504;DP=19052;EAS_AF=0.1409;AMR_AF=0.2709;AFR_AF=0.615;EUR_AF=0.4105;SAS_AF=0.3957;AA=G|||;VT=SNP
8	145075417	rs62530297	T	C	100	PASS	AC=1231;AF=0.245807;AN=5008;NS=2504;DP=14213;EAS_AF=0.12;AMR_AF=0.2205;AFR_AF=0.1823;EUR_AF=0.3698;SAS_AF=0.3517;AA=t|||;VT=SNP
8	145075631	rs62530298	T	C	100	PASS	AC=1944;AF=0.388179;AN=5008;NS=2504;DP=14003;EAS_AF=0.1409;AMR_AF=0.2709;AFR_AF=0.6157;EUR_AF=0.4105;SAS_AF=0.3957;AA=T|||;VT=SNP
8	145075703	rs6985003	C	T	100	PASS	AC=1231;AF=0.245807;AN=5008;NS=2504;DP=13253;EAS_AF=0.12;AMR_AF=0.2205;AFR_AF=0.1815;EUR_AF=0.3698;SAS_AF=0.3528;AA=C|||;VT=SNP
8	145075813	rs7004804	A	G	100	PASS	AC=1943;AF=0.387979;AN=5008;NS=2504;DP=16088;EAS_AF=0.1409;AMR_AF=0.2709;AFR_AF=0.615;EUR_AF=0.4105;SAS_AF=0.3957;AA=G|||;VT=SNP
8	145076529	rs57957974	C	A	100	PASS	AC=1230;AF=0.245607;AN=5008;NS=2504;DP=16351;EAS_AF=0.12;AMR_AF=0.2205;AFR_AF=0.1815;EUR_AF=0.3698;SAS_AF=0.3517;AA=C|||;VT=SNP
8	145076574	rs57045990	T	G	100	PASS	AC=1943;AF=0.387979;AN=5008;NS=2504;DP=16431;EAS_AF=0.1409;AMR_AF=0.2709;AFR_AF=0.615;EUR_AF=0.4105;SAS_AF=0.3957;AA=G|||;VT=SNP
8	145079301	rs7001174	T	C	100	PASS	AC=1948;AF=0.388978;AN=5008;NS=2504;DP=14645;EAS_AF=0.1419;AMR_AF=0.2709;AFR_AF=0.6172;EUR_AF=0.4105;SAS_AF=0.3967;AA=C|||;VT=SNP
8	145079534	rs7015812	C	G	100	PASS	AC=1943;AF=0.387979;AN=5008;NS=2504;DP=18450;EAS_AF=0.1409;AMR_AF=0.2709;AFR_AF=0.615;EUR_AF=0.4105;SAS_AF=0.3957;AA=g|||;VT=SNP
8	145081248	rs6420181	A	G	100	PASS	AC=1948;AF=0.388978;AN=5008;NS=2504;DP=20596;EAS_AF=0.1429;AMR_AF=0.2709;AFR_AF=0.6157;EUR_AF=0.4105;SAS_AF=0.3978;AA=G|||;VT=SNP
8	145082187	rs61156785	C	T	100	PASS	AC=1205;AF=0.240615;AN=5008;NS=2504;DP=20213;EAS_AF=0.12;AMR_AF=0.2046;AFR_AF=0.1815;EUR_AF=0.3559;SAS_AF=0.3517;AA=C|||;VT=SNP
8	145084161	rs11996529	T	C	100	PASS	AC=716;AF=0.142971;AN=5008;NS=2504;DP=21528;EAS_AF=0.0218;AMR_AF=0.0504;AFR_AF=0.4342;EUR_AF=0.0408;SAS_AF=0.045;AA=T|||;VT=SNP
8	145084493	rs11136252	T	C	100	PASS	AC=1946;AF=0.388578;AN=5008;NS=2504;DP=20792;EAS_AF=0.1429;AMR_AF=0.2709;AFR_AF=0.615;EUR_AF=0.4095;SAS_AF=0.3978;AA=C|||;VT=SNP
8	145086428	rs6985603	G	C	100	PASS	AC=1943;AF=0.387979;AN=5008;NS=2504;DP=20236;EAS_AF=0.1429;AMR_AF=0.2723;AFR_AF=0.612;EUR_AF=0.4095;SAS_AF=0.3978;AA=C|||;VT=SNP
8	145086876	rs60050811	T	C	100	PASS	AC=717;AF=0.143171;AN=5008;NS=2504;DP=19317;EAS_AF=0.0218;AMR_AF=0.0519;AFR_AF=0.4342;EUR_AF=0.0408;SAS_AF=0.045;AA=.|||;VT=SNP
8	145087493	rs73379115	G	C	100	PASS	AC=717;AF=0.143171;AN=5008;NS=2504;DP=19205;EAS_AF=0.0218;AMR_AF=0.0519;AFR_AF=0.4342;EUR_AF=0.0408;SAS_AF=0.045;AA=.|||;VT=SNP
8	145088032	rs147019434	G	A	100	PASS	AC=158;AF=0.0315495;AN=5008;NS=2504;DP=21344;EAS_AF=0.0218;AMR_AF=0.0245;AFR_AF=0.0265;EUR_AF=0.0398;SAS_AF=0.045;AA=.|||;VT=SNP
8	145088386	rs117948104	T	C	100	PASS	AC=133;AF=0.0265575;AN=5008;NS=2504;DP=18672;EAS_AF=0.0218;AMR_AF=0.0216;AFR_AF=0.0091;EUR_AF=0.0398;SAS_AF=0.045;AA=.|||;VT=SNP
8	145090474	rs112053939	C	A	100	PASS	AC=321;AF=0.0640974;AN=5008;NS=2504;DP=22047;EAS_AF=0.0218;AMR_AF=0.0389;AFR_AF=0.1369;EUR_AF=0.0457;SAS_AF=0.046;AA=.|||;VT=SNP
8	145090600	rs73379119	C	T	100	PASS	AC=321;AF=0.0640974;AN=5008;NS=2504;DP=21569;EAS_AF=0.0218;AMR_AF=0.0389;AFR_AF=0.1362;EUR_AF=0.0457;SAS_AF=0.047;AA=.|||;VT=SNP
8	145091051	rs150705459	C	T	100	PASS	AC=146;AF=0.0291534;AN=5008;NS=2504;DP=18927;EAS_AF=0.0218;AMR_AF=0.0303;AFR_AF=0.0091;EUR_AF=0.0447;SAS_AF=0.047;AA=.|||;VT=SNP
8	145093064	rs74795902	A	G	100	PASS	AC=893;AF=0.178315;AN=5008;NS=2504;DP=11553;EAS_AF=0.0228;AMR_AF=0.0403;AFR_AF=0.5953;EUR_AF=0.0169;SAS_AF=0.0389;AA=.|||;VT=SNP
8	145093404	rs7835415	A	G	100	PASS	AC=1669;AF=0.333267;AN=5008;NS=2504;DP=13679;EAS_AF=0.1458;AMR_AF=0.1657;AFR_AF=0.6067;EUR_AF=0.2316;SAS_AF=0.3804;AA=.|||;VT=SNP
8	145094339	rs62530310	C	G	100	PASS	AC=849;AF=0.169529;AN=5008;NS=2504;DP=17582;EAS_AF=0.1587;AMR_AF=0.1282;AFR_AF=0.0189;EUR_AF=0.2087;SAS_AF=0.3732;AA=.|||;VT=SNP
8	145097720	rs79832570	T	C	100	PASS	AC=169;AF=0.033746;AN=5008;NS=2504;DP=15971;EAS_AF=0.003;AMR_AF=0.0533;AFR_AF=0.0053;EUR_AF=0.0934;SAS_AF=0.0286;AA=.|||;VT=SNP
8	145099303	rs56316167	C	T	100	PASS	AC=2969;AF=0.592851;AN=5008;NS=2504;DP=13195;EAS_AF=0.2599;AMR_AF=0.4755;AFR_AF=0.9743;EUR_AF=0.4453;SAS_AF=0.6554;AA=.|||;VT=SNP
8	145110901	rs7459752	G	A	100	PASS	AC=1278;AF=0.255192;AN=5008;NS=2504;DP=16489;EAS_AF=0.3105;AMR_AF=0.2464;AFR_AF=0.0234;EUR_AF=0.2724;SAS_AF=0.5;AA=G|||;VT=SNP
8	145126375	rs58829749	G	A	100	PASS	AC=2680;AF=0.535144;AN=5008;NS=2504;DP=7940;EAS_AF=0.3234;AMR_AF=0.3617;AFR_AF=0.8812;EUR_AF=0.3598;SAS_AF=0.589;AA=a|||;VT=SNP
8	145158607	rs34173062	G	A	100	PASS	AC=158;AF=0.0315495;AN=5008;NS=2504;DP=10576;EAS_AF=0.005;AMR_AF=0.0432;AFR_AF=0.0053;EUR_AF=0.0895;SAS_AF=0.0266;AA=G|||;VT=SNP;EX_TARGET
8	145166134	rs55908964	C	G	100	PASS	AC=1620;AF=0.323482;AN=5008;NS=2504;DP=17385;EAS_AF=0.3224;AMR_AF=0.2839;AFR_AF=0.2322;EUR_AF=0.2853;SAS_AF=0.5153;AA=c|||;VT=SNP
8	145167622	rs116912343	C	T	100	PASS	AC=116;AF=0.0231629;AN=5008;NS=2504;DP=17647;EAS_AF=0.004;AMR_AF=0.0648;AFR_AF=0.0023;EUR_AF=0.0308;SAS_AF=0.0337;AA=C|||;VT=SNP
8	145172807	rs73381329	T	C	100	PASS	AC=975;AF=0.194688;AN=5008;NS=2504;DP=18135;EAS_AF=0.002;AMR_AF=0.085;AFR_AF=0.5772;EUR_AF=0.0915;SAS_AF=0.0603;AA=C|||;VT=SNP
8	145173194	rs73381332	C	G	100	PASS	AC=969;AF=0.19349;AN=5008;NS=2504;DP=15564;EAS_AF=0.002;AMR_AF=0.085;AFR_AF=0.5726;EUR_AF=0.0915;SAS_AF=0.0603;AA=G|||;VT=SNP
8	145175173	rs6558302	T	C	100	PASS	AC=972;AF=0.194089;AN=5008;NS=2504;DP=11078;EAS_AF=0.002;AMR_AF=0.085;AFR_AF=0.5749;EUR_AF=0.0915;SAS_AF=0.0603;AA=C|||;VT=SNP
8	145176423	rs7814913	T	C	100	PASS	AC=969;AF=0.19349;AN=5008;NS=2504;DP=14677;EAS_AF=0.002;AMR_AF=0.085;AFR_AF=0.5726;EUR_AF=0.0915;SAS_AF=0.0603;AA=C|||;VT=SNP
8	145176953	rs7846401	A	C	100	PASS	AC=969;AF=0.19349;AN=5008;NS=2504;DP=14398;EAS_AF=0.002;AMR_AF=0.085;AFR_AF=0.5726;EUR_AF=0.0915;SAS_AF=0.0603;AA=C|||;VT=SNP
8	145179162	rs73381347	C	T	100	PASS	AC=973;AF=0.194289;AN=5008;NS=2504;DP=20274;EAS_AF=0.002;AMR_AF=0.085;AFR_AF=0.5756;EUR_AF=0.0915;SAS_AF=0.0603;AA=-|||;VT=SNP
8	145179402	rs112626134	A	G	100	PASS	AC=969;AF=0.19349;AN=5008;NS=2504;DP=15711;EAS_AF=0.002;AMR_AF=0.085;AFR_AF=0.5726;EUR_AF=0.0915;SAS_AF=0.0603;AA=-|||;VT=SNP
8	145223775	rs4977190	T	C	100	PASS	AC=2130;AF=0.425319;AN=5008;NS=2504;DP=18169;EAS_AF=0.7778;AMR_AF=0.4366;AFR_AF=0.0961;EUR_AF=0.5328;SAS_AF=0.3885;AA=T|||;VT=SNP
8	145245647	rs13267392	C	T	100	PASS	AC=458;AF=0.0914537;AN=5008;NS=2504;DP=17743;EAS_AF=0.003;AMR_AF=0.1571;AFR_AF=0.0144;EUR_AF=0.2604;SAS_AF=0.0665;AA=C|||;VT=SNP;EX_TARGET
8	145247168	rs6988451	G	A	100	PASS	AC=2138;AF=0.426917;AN=5008;NS=2504;DP=17198;EAS_AF=0.2371;AMR_AF=0.451;AFR_AF=0.5091;EUR_AF=0.4036;SAS_AF=0.5184;AA=G|||;VT=SNP
8	145255948	rs11780218	G	A	100	PASS	AC=1278;AF=0.255192;AN=5008;NS=2504;DP=19629;EAS_AF=0.3641;AMR_AF=0.2522;AFR_AF=0.0219;EUR_AF=0.4245;SAS_AF=0.2863;AA=g|||;VT=SNP
8	145259037	rs7463242	A	G	100	PASS	AC=2087;AF=0.416733;AN=5008;NS=2504;DP=19718;EAS_AF=0.7391;AMR_AF=0.438;AFR_AF=0.0651;EUR_AF=0.5249;SAS_AF=0.4335;AA=A|||;VT=SNP
8	145259526	rs12542868	T	A	100	PASS	AC=2066;AF=0.41254;AN=5008;NS=2504;DP=18030;EAS_AF=0.7391;AMR_AF=0.438;AFR_AF=0.0514;EUR_AF=0.5249;SAS_AF=0.4305;AA=T|||;VT=SNP
8	145260527	rs56089308	C	A	100	PASS	AC=2171;AF=0.433506;AN=5008;NS=2504;DP=15828;EAS_AF=0.2589;AMR_AF=0.4611;AFR_AF=0.4607;EUR_AF=0.4443;SAS_AF=0.546;AA=C|||;VT=SNP
8	145267725	rs66506549	C	T	100	PASS	AC=2134;AF=0.426118;AN=5008;NS=2504;DP=17998;EAS_AF=0.2579;AMR_AF=0.4539;AFR_AF=0.4592;EUR_AF=0.4334;SAS_AF=0.5276;AA=C|||;VT=SNP
8	145271302	rs113642059	A	G	100	PASS	AC=2159;AF=0.43111;AN=5008;NS=2504;DP=15090;EAS_AF=0.2629;AMR_AF=0.4611;AFR_AF=0.4622;EUR_AF=0.4404;SAS_AF=0.5317;AA=A|||;VT=SNP
8	145274245	rs7464860	C	T	100	PASS	AC=2104;AF=0.420128;AN=5008;NS=2504;DP=18164;EAS_AF=0.7351;AMR_AF=0.438;AFR_AF=0.0651;EUR_AF=0.5278;SAS_AF=0.4519;AA=C|||;VT=SNP
8	145276045	rs58342691	A	G	100	PASS	AC=2165;AF=0.432308;AN=5008;NS=2504;DP=17982;EAS_AF=0.2629;AMR_AF=0.4625;AFR_AF=0.4629;EUR_AF=0.4443;SAS_AF=0.5317;AA=A|||;VT=SNP
8	145276232	rs9650466	C	T	100	PASS	AC=2097;AF=0.41873;AN=5008;NS=2504;DP=20610;EAS_AF=0.7351;AMR_AF=0.438;AFR_AF=0.0651;EUR_AF=0.5239;SAS_AF=0.4489;AA=C|||;VT=SNP
8	145276592	rs9650467	C	A	100	PASS	AC=2101;AF=0.419529;AN=5008;NS=2504;DP=21038;EAS_AF=0.7351;AMR_AF=0.438;AFR_AF=0.0651;EUR_AF=0.5278;SAS_AF=0.4489;AA=C|||;VT=SNP
8	145279088	rs12542298	C	T	100	PASS	AC=2092;AF=0.417732;AN=5008;NS=2504;DP=17463;EAS_AF=0.7361;AMR_AF=0.438;AFR_AF=0.0582;EUR_AF=0.5278;SAS_AF=0.4479;AA=C|||;VT=SNP
8	145279531	rs13248671	T	A	100	PASS	AC=2105;AF=0.420327;AN=5008;NS=2504;DP=21306;EAS_AF=0.7351;AMR_AF=0.438;AFR_AF=0.0651;EUR_AF=0.5288;SAS_AF=0.4519;AA=T|||;VT=SNP
8	145279902	rs6558326	A	C	100	PASS	AC=2149;AF=0.429113;AN=5008;NS=2504;DP=17737;EAS_AF=0.2619;AMR_AF=0.451;AFR_AF=0.469;EUR_AF=0.4314;SAS_AF=0.5297;AA=C|||;VT=SNP
8	145282578	rs6990354	C	T	100	PASS	AC=2114;AF=0.422125;AN=5008;NS=2504;DP=18314;EAS_AF=0.7351;AMR_AF=0.4481;AFR_AF=0.0582;EUR_AF=0.5388;SAS_AF=0.453;AA=c|||;VT=SNP
8	145286483	rs9720889	G	A	100	PASS	AC=2874;AF=0.573882;AN=5008;NS=2504;DP=16498;EAS_AF=0.7381;AMR_AF=0.549;AFR_AF=0.5408;EUR_AF=0.5686;SAS_AF=0.4724;AA=A|||;VT=SNP
8	145290260	rs11992210	C	T	100	PASS	AC=2868;AF=0.572684;AN=5008;NS=2504;DP=12639;EAS_AF=0.7381;AMR_AF=0.5504;AFR_AF=0.5401;EUR_AF=0.5656;SAS_AF=0.4693;AA=T|||;VT=SNP
```
