## Supplementary material for "Characterization of shared and ancestry-specific signals driving complex traits using multi-ancestry fine-mapping": mesusiecsinfo

```
*************************************************************

  Multiple Ancestry Sum of Single Effect Model (MESuSiE)          

   Visit http://www.xzlab.org/software.html For Update            

            (C) 2022 Boran Gao, Xiang Zhou                        

              GNU General Public License                          

*************************************************************
# Start data processing for sufficient statistics 
# Create MESuSiE object 
# Start data analysis 

# Data analysis is done, and now generates result 

Potential causal SNPs with PIP > 0.5:  chr9:4744743:T:C chr9:4780007:T:A 

Credible sets for effects: 
$cs
$cs$L1
[1] 1152

$cs$L2
[1] 1242

$cs$L3
[1] 1280 1281 1386 1401 1403 1405


$cs_category
       L1        L2        L3 
"eur_afr"     "eur" "eur_afr" 

$purity
   min.abs.corr mean.abs.corr median.abs.corr
L1     1.000000     1.0000000       1.0000000
L2     1.000000     1.0000000       1.0000000
L3     0.559488     0.8034492       0.9778595

$cs_index
[1] 1 2 3

$coverage
[1] 0.9646660 0.9999528 0.9615545

$requested_coverage
[1] 0.95


 Use MESuSiE_Plot() for visualization
# Total time used for the analysis: 0.16 mins
```
