## Supplementary material for "Characterization of shared and ancestry-specific signals driving complex traits using multi-ancestry fine-mapping": mesusieoutput

```
                 eur          afr      eur_afr
   [1,] 1.510178e-17 4.955782e-17 5.013454e-18
   [2,] 7.368825e-17 7.073400e-17 1.622969e-17
   [3,] 8.068835e-17 6.788567e-17 1.883559e-17
   [4,] 7.389982e-17 6.876083e-17 2.426497e-17
   [5,] 8.073474e-17 7.019387e-17 1.785587e-17
   [6,] 1.620726e-17 4.855275e-17 5.286443e-18
   [7,] 1.020110e-16 3.600464e-17 1.688785e-17
   [8,] 1.121815e-17 4.374780e-17 3.903599e-18
   [9,] 1.874207e-17 2.918761e-17 5.733684e-18
  [10,] 1.655186e-17 1.150737e-16 6.320505e-18
  [11,] 1.744271e-17 2.918881e-17 5.240489e-18
  [12,] 3.916751e-17 5.254910e-17 1.297272e-17
  [13,] 2.640626e-17 3.644216e-17 1.072636e-17
  [14,] 3.098286e-17 4.094940e-17 1.256548e-17
  [15,] 1.539364e-17 1.803027e-16 5.975180e-18
  [16,] 1.763308e-17 3.046682e-17 5.432642e-18
  [17,] 1.681118e-17 2.239037e-16 7.484526e-18
  [18,] 7.819496e-17 4.433308e-17 2.152638e-17
  [19,] 1.710332e-16 3.865290e-17 5.852136e-17
  [20,] 2.421720e-17 3.826570e-17 9.877016e-18
  [21,] 2.422972e-17 3.438132e-17 9.374302e-18
  [22,] 1.850380e-17 3.244169e-17 6.151237e-18
  [23,] 1.814077e-17 3.288186e-17 6.087802e-18
  [24,] 1.899146e-17 2.888318e-17 5.629476e-18
  [25,] 1.914567e-17 2.908694e-17 5.766997e-18
  [26,] 1.803241e-17 3.261860e-17 6.007816e-18
  [27,] 3.017997e-17 5.538377e-17 1.097698e-17
  [28,] 1.393068e-17 9.456563e-17 5.245975e-18
  [29,] 1.826268e-17 3.764020e-17 6.759634e-18
  [30,] 1.651660e-17 3.259491e-17 5.432219e-18
  [31,] 6.483862e-17 7.911209e-17 3.628139e-17
  [32,] 1.747751e-17 1.201341e-16 8.845406e-18
  [33,] 1.864357e-17 1.134503e-16 9.743071e-18
  [34,] 1.907901e-17 1.170785e-16 1.022241e-17
  [35,] 1.786972e-17 5.316946e-16 1.301277e-17
  [36,] 1.737044e-17 4.741380e-16 1.187537e-17
  [37,] 1.700083e-17 8.859611e-17 6.854565e-18
  [38,] 1.576630e-17 4.645159e-17 6.833649e-18
  [39,] 2.003265e-17 6.506533e-16 1.726944e-17
  [40,] 1.972780e-17 6.237698e-16 1.656171e-17
  [41,] 1.976128e-17 6.936620e-16 1.704354e-17
  [42,] 1.211251e-17 4.649747e-17 4.109577e-18
  [43,] 1.539657e-17 3.878879e-17 5.831960e-18
  [44,] 1.964794e-17 1.393486e-16 1.341519e-17
  [45,] 2.255941e-17 5.574418e-17 1.001833e-17
  [46,] 2.461301e-17 3.522619e-17 8.425977e-18
  [47,] 2.289057e-17 5.568064e-17 1.018820e-17
  [48,] 2.320776e-17 5.619171e-17 1.040134e-17
  [49,] 1.438129e-17 5.137078e-17 5.110240e-18
  [50,] 1.070965e-17 3.154465e-17 3.523931e-18
  [51,] 2.287120e-17 5.189295e-17 9.814641e-18
  [52,] 1.943335e-17 2.878520e-17 6.044635e-18
  [53,] 1.389972e-17 4.292616e-17 4.684339e-18
  [54,] 2.295526e-17 5.128262e-17 9.804094e-18
  [55,] 2.533379e-17 4.252194e-17 9.515006e-18
  [56,] 9.773038e-17 3.771611e-17 3.551541e-17
  [57,] 2.489692e-17 5.063569e-17 1.067870e-17
  [58,] 1.327974e-17 3.812542e-17 4.043229e-18
  [59,] 2.579110e-17 4.464811e-17 1.006912e-17
  [60,] 1.206848e-17 4.232805e-17 4.547148e-18
  [61,] 2.344787e-17 5.293643e-17 1.021646e-17
  [62,] 2.702387e-17 3.774796e-17 7.941003e-18
  [63,] 2.707052e-17 3.771176e-17 8.002987e-18
  [64,] 1.561047e-17 3.796682e-17 6.128243e-18
  [65,] 1.187253e-17 3.314725e-17 3.778630e-18
  [66,] 1.467849e-17 3.355283e-17 3.894019e-18
  [67,] 2.427606e-17 5.381748e-17 1.069906e-17
  [68,] 3.832074e-17 3.647561e-17 1.606210e-17
  [69,] 4.718889e-17 4.103597e-17 2.197898e-17
  [70,] 1.180003e-17 4.063544e-17 3.818245e-18
  [71,] 2.437687e-17 5.288557e-17 1.065714e-17
  [72,] 7.856960e-17 4.141638e-17 1.904115e-17
  [73,] 4.730015e-17 3.465081e-17 1.862422e-17
  [74,] 2.622933e-17 3.719116e-17 9.468951e-18
  [75,] 1.176868e-17 3.659926e-17 3.768128e-18
  [76,] 5.342168e-17 3.176743e-17 1.856309e-17
  [77,] 1.865493e-17 7.524146e-17 5.974751e-18
  [78,] 3.593367e-17 3.010567e-17 1.231964e-17
  [79,] 2.822071e-17 4.557536e-17 1.150386e-17
  [80,] 2.398021e-17 3.479031e-17 7.937491e-18
  [81,] 2.890280e-17 4.073888e-17 6.024169e-18
  [82,] 2.854422e-16 3.977954e-17 3.886791e-17
  [83,] 2.815023e-17 7.915514e-17 1.508116e-17
  [84,] 3.366777e-17 4.916148e-17 1.462982e-17
  [85,] 2.812221e-17 7.423820e-17 1.451253e-17
  [86,] 3.313847e-17 3.806722e-17 1.342186e-17
  [87,] 7.368487e-17 3.372667e-17 1.439834e-17
  [88,] 1.377781e-16 4.060324e-17 2.632362e-17
  [89,] 2.359667e-17 8.998979e-17 8.622476e-18
  [90,] 9.971930e-17 3.499912e-17 1.695375e-17
  [91,] 5.327624e-17 3.258946e-17 1.858251e-17
  [92,] 1.518633e-16 4.159293e-17 3.011828e-17
  [93,] 3.361950e-17 3.848816e-17 1.022302e-17
  [94,] 1.482927e-17 5.133650e-17 4.068826e-18
  [95,] 5.309167e-17 1.038814e-16 2.749828e-17
  [96,] 1.070430e-17 3.558363e-17 3.262887e-18
  [97,] 1.056883e-17 2.885927e-17 3.244247e-18
  [98,] 3.047418e-17 3.547132e-17 8.349756e-18
  [99,] 3.558647e-17 4.664077e-17 9.717127e-18
 [100,] 6.699218e-17 5.445739e-17 8.380669e-18
 [101,] 2.958964e-17 3.903639e-17 9.574432e-18
 [102,] 4.892022e-17 4.934103e-17 2.428405e-17
 [103,] 3.221438e-17 3.622387e-17 7.971985e-18
 [104,] 5.466712e-17 7.752297e-17 7.947031e-18
 [105,] 2.664945e-17 3.734742e-17 7.990171e-18
 [106,] 1.980693e-16 6.761466e-17 9.319211e-18
 [107,] 5.201415e-17 3.918956e-17 8.573257e-18
 [108,] 7.990185e-17 5.652894e-17 7.900039e-18
 [109,] 1.534348e-16 5.644892e-17 9.226726e-18
 [110,] 1.368870e-17 8.090841e-17 3.704287e-18
 [111,] 1.040652e-16 6.404765e-17 8.730268e-18
 [112,] 1.401914e-17 7.459524e-17 3.787473e-18
 [113,] 3.359113e-17 4.256825e-17 1.171590e-17
 [114,] 1.231273e-16 7.490994e-17 7.953810e-18
 [115,] 3.376573e-17 4.155946e-17 1.144045e-17
 [116,] 1.095938e-16 7.399212e-17 7.858823e-18
 [117,] 8.876653e-17 4.563280e-17 9.386354e-18
 [118,] 7.860925e-17 5.045447e-17 8.793778e-18
 [119,] 5.395868e-17 3.934668e-17 1.159827e-17
 [120,] 3.373351e-17 4.525348e-17 8.115809e-18
 [121,] 2.952941e-17 4.058405e-17 9.730770e-18
 [122,] 1.384622e-17 4.648616e-17 3.933808e-18
 [123,] 5.356096e-17 3.304475e-17 8.740388e-18
 [124,] 8.806340e-17 3.180352e-17 1.273152e-17
 [125,] 1.027427e-17 6.342188e-17 3.406345e-18
 [126,] 9.485087e-17 4.855216e-17 9.073481e-18
 [127,] 1.286632e-17 4.753160e-17 3.658580e-18
 [128,] 1.065341e-17 4.507835e-17 3.500100e-18
 [129,] 1.062146e-17 2.756727e-17 3.319272e-18
 [130,] 6.124989e-17 5.638867e-17 7.833880e-18
 [131,] 4.007329e-17 4.101641e-17 1.331789e-17
 [132,] 3.429936e-16 4.992279e-17 7.964856e-17
 [133,] 7.694921e-17 4.560629e-17 9.017519e-18
 [134,] 3.034595e-17 5.013279e-17 1.142513e-17
 [135,] 1.190172e-16 4.275591e-17 1.012149e-17
 [136,] 1.390557e-17 9.500687e-17 3.672769e-18
 [137,] 1.628482e-17 7.881907e-17 4.149625e-18
 [138,] 7.887781e-17 4.105304e-17 9.710979e-18
 [139,] 4.678730e-17 3.935488e-17 9.842987e-18
 [140,] 3.789641e-17 5.588514e-17 1.464825e-17
 [141,] 6.013044e-17 1.156498e-16 5.420012e-17
 [142,] 3.410462e-16 5.121381e-17 8.555785e-17
 [143,] 2.231911e-17 8.502115e-17 7.666067e-18
 [144,] 4.368229e-17 3.304968e-17 9.218118e-18
 [145,] 1.865424e-17 3.152726e-17 4.812769e-18
 [146,] 1.763211e-17 3.211352e-17 4.713482e-18
 [147,] 1.835112e-17 9.008760e-17 6.399244e-18
 [148,] 3.308111e-17 2.129837e-16 1.878822e-17
 [149,] 1.756812e-17 3.137374e-17 4.723025e-18
 [150,] 1.784557e-17 3.118918e-17 4.749535e-18
 [151,] 2.953864e-17 2.191406e-16 1.497920e-17
 [152,] 2.724608e-17 5.841159e-16 2.051710e-17
 [153,] 2.878003e-17 2.962640e-17 7.101568e-18
 [154,] 1.808196e-17 3.450332e-17 4.701617e-18
 [155,] 1.811011e-17 3.380027e-17 4.713951e-18
 [156,] 1.156417e-17 3.933985e-17 4.022050e-18
 [157,] 1.850839e-17 3.306194e-17 4.754258e-18
 [158,] 2.744933e-17 4.983687e-17 6.791548e-18
 [159,] 1.907949e-17 2.892922e-17 5.538157e-18
 [160,] 2.997408e-17 2.899923e-17 7.070297e-18
 [161,] 3.018001e-17 3.429363e-17 7.849338e-18
 [162,] 1.758726e-17 3.728949e-17 6.046787e-18
 [163,] 3.923894e-17 5.095652e-17 6.853784e-18
 [164,] 3.361171e-17 8.155456e-17 5.400450e-18
 [165,] 2.843197e-17 4.974581e-17 5.538873e-18
 [166,] 4.001864e-17 5.426224e-17 1.653743e-17
 [167,] 6.021399e-17 4.352928e-17 2.042570e-17
 [168,] 2.148487e-16 5.236679e-17 4.169019e-17
 [169,] 4.083402e-17 5.542684e-17 1.715680e-17
 [170,] 1.652311e-17 3.009069e-17 5.245604e-18
 [171,] 1.437646e-17 5.372993e-17 4.717635e-18
 [172,] 1.449306e-17 7.551018e-17 4.460322e-18
 [173,] 5.719579e-17 4.038419e-17 2.095301e-17
 [174,] 2.344805e-16 1.051295e-16 1.246676e-16
 [175,] 2.722011e-17 6.351073e-17 7.638069e-18
 [176,] 1.231336e-16 5.759535e-17 4.705092e-17
 [177,] 1.414575e-17 5.566164e-17 4.685186e-18
 [178,] 3.379020e-17 9.277730e-17 1.346532e-17
 [179,] 1.320648e-17 3.357746e-17 4.110570e-18
 [180,] 1.622251e-17 5.266588e-17 5.397220e-18
 [181,] 1.706160e-17 5.381763e-17 5.500682e-18
 [182,] 1.653057e-16 7.784459e-17 7.201834e-17
 [183,] 8.759732e-17 2.841616e-17 1.820375e-17
 [184,] 2.330557e-17 6.977410e-17 7.664017e-18
 [185,] 1.283563e-16 1.186870e-16 7.085024e-17
 [186,] 1.609725e-16 7.942525e-17 3.943758e-17
 [187,] 1.463626e-17 2.787480e-17 4.459068e-18
 [188,] 1.344749e-17 4.299033e-17 4.432677e-18
 [189,] 1.098923e-16 4.406961e-17 5.391079e-17
 [190,] 3.046710e-17 2.854669e-17 8.673269e-18
 [191,] 2.855868e-17 4.394270e-17 1.087304e-17
 [192,] 2.300634e-17 5.732601e-17 7.556908e-18
 [193,] 2.199724e-17 6.183647e-17 7.553865e-18
 [194,] 3.244727e-17 3.160517e-17 9.038570e-18
 [195,] 5.005438e-17 2.853744e-17 1.112658e-17
 [196,] 2.015059e-17 2.958340e-17 5.649144e-18
 [197,] 2.279122e-17 5.710353e-17 7.444134e-18
 [198,] 3.433677e-17 3.222657e-17 1.014859e-17
 [199,] 2.083100e-17 2.981642e-17 5.592271e-18
 [200,] 1.613805e-17 7.092912e-17 3.894973e-18
 [201,] 7.999110e-17 3.310965e-17 2.211753e-17
 [202,] 2.651495e-17 3.187746e-17 8.849841e-18
 [203,] 2.222737e-16 5.521867e-17 4.646675e-17
 [204,] 4.575406e-17 3.420266e-17 8.500628e-18
 [205,] 2.728903e-17 3.471490e-17 9.654630e-18
 [206,] 3.185296e-17 3.427000e-17 1.110388e-17
 [207,] 7.122691e-17 5.343805e-17 3.297056e-17
 [208,] 2.887320e-17 3.069227e-17 8.645443e-18
 [209,] 3.066344e-17 3.992288e-17 9.417652e-18
 [210,] 3.797334e-17 3.783446e-17 1.028364e-17
 [211,] 2.634087e-17 6.589562e-17 1.007622e-17
 [212,] 2.459832e-17 5.274408e-17 4.606344e-18
 [213,] 2.913391e-17 2.783143e-17 7.926805e-18
 [214,] 4.169476e-17 6.128613e-17 5.932721e-18
 [215,] 2.170587e-17 2.016755e-16 9.716778e-18
 [216,] 5.356745e-17 3.250207e-17 1.141198e-17
 [217,] 7.198238e-17 3.664402e-17 1.151966e-17
 [218,] 4.452453e-17 3.091359e-17 8.444597e-18
 [219,] 2.053827e-17 3.494069e-17 7.199550e-18
 [220,] 3.893582e-17 3.446271e-17 7.035980e-18
 [221,] 2.541610e-17 4.100146e-17 6.901030e-18
 [222,] 2.341422e-17 6.182295e-17 9.804078e-18
 [223,] 3.731673e-17 6.915281e-17 1.025541e-17
 [224,] 3.692875e-17 7.448303e-17 7.303518e-18
 [225,] 2.319217e-17 2.933694e-17 5.678594e-18
 [226,] 3.793344e-17 4.738237e-17 9.861750e-18
 [227,] 2.282824e-17 3.572919e-17 7.001890e-18
 [228,] 2.887825e-17 3.571918e-17 8.004530e-18
 [229,] 3.196346e-17 3.689764e-17 6.348235e-18
 [230,] 3.287896e-17 2.883864e-17 7.408865e-18
 [231,] 3.457337e-17 3.028699e-17 8.593596e-18
 [232,] 2.082766e-17 7.825462e-17 8.904967e-18
 [233,] 3.793113e-17 2.999832e-17 7.750480e-18
 [234,] 2.280738e-17 4.156141e-17 5.668940e-18
 [235,] 2.176069e-17 3.310736e-17 5.564557e-18
 [236,] 2.722114e-17 2.930175e-17 6.422076e-18
 [237,] 2.798884e-17 3.448986e-17 6.289189e-18
 [238,] 1.504372e-17 7.963511e-17 4.399066e-18
 [239,] 1.444695e-17 5.466944e-17 4.492285e-18
 [240,] 3.756080e-17 1.401505e-16 6.503165e-18
 [241,] 1.934033e-17 6.900144e-17 6.424292e-18
 [242,] 1.859295e-17 5.781185e-17 9.206100e-18
 [243,] 3.586861e-17 2.871091e-17 7.825641e-18
 [244,] 3.709643e-17 4.056500e-17 9.558063e-18
 [245,] 2.178428e-17 1.020245e-16 5.595996e-18
 [246,] 1.793148e-17 8.397704e-17 4.102714e-18
 [247,] 1.468934e-17 6.527587e-17 4.696530e-18
 [248,] 1.711277e-17 6.584030e-17 5.004811e-18
 [249,] 3.425212e-17 3.429316e-17 9.021966e-18
 [250,] 3.101801e-17 3.398530e-17 8.312184e-18
 [251,] 3.031396e-17 3.394786e-17 8.095759e-18
 [252,] 1.276731e-17 3.017106e-17 3.974125e-18
 [253,] 1.265394e-17 2.957854e-17 3.883534e-18
 [254,] 1.265851e-17 3.013170e-17 3.929785e-18
 [255,] 1.326247e-17 5.204059e-17 4.429939e-18
 [256,] 1.261048e-17 4.142991e-17 4.435257e-18
 [257,] 1.265119e-17 4.142991e-17 4.461086e-18
 [258,] 4.835205e-17 1.616748e-16 5.741181e-17
 [259,] 3.641129e-17 1.157252e-16 1.731134e-17
 [260,] 3.186801e-17 1.168081e-16 2.268656e-17
 [261,] 3.578145e-17 1.230680e-16 1.644327e-17
 [262,] 1.609681e-17 7.692327e-17 5.127835e-18
 [263,] 2.892879e-17 4.263894e-17 1.282877e-17
 [264,] 2.353984e-17 1.421663e-16 6.845371e-18
 [265,] 2.723429e-17 3.370843e-17 1.016984e-17
 [266,] 3.898872e-17 5.560863e-17 1.262883e-17
 [267,] 3.722553e-17 9.402844e-17 1.751870e-17
 [268,] 3.092797e-17 5.351295e-17 1.644738e-17
 [269,] 1.599777e-17 4.411272e-17 4.597486e-18
 [270,] 4.297637e-17 5.242722e-17 1.257019e-17
 [271,] 1.571898e-17 5.537182e-17 6.451943e-18
 [272,] 1.633470e-17 9.216649e-17 8.278741e-18
 [273,] 1.324274e-17 6.054511e-17 4.924150e-18
 [274,] 1.524012e-17 9.696523e-17 7.180143e-18
 [275,] 1.674376e-17 1.059177e-16 8.879832e-18
 [276,] 1.246754e-17 4.362198e-17 3.869074e-18
 [277,] 3.721008e-17 5.227229e-17 8.422246e-18
 [278,] 1.477954e-17 1.738675e-16 7.866012e-18
 [279,] 1.422749e-17 1.088148e-16 4.526238e-18
 [280,] 3.429501e-17 6.878766e-17 1.096186e-17
 [281,] 5.050880e-17 9.538783e-17 3.531522e-17
 [282,] 3.551565e-17 5.593221e-17 1.075503e-17
 [283,] 2.178085e-17 4.999006e-17 1.019868e-17
 [284,] 3.861582e-17 8.303020e-17 1.481664e-17
 [285,] 1.056201e-17 3.801741e-17 3.666027e-18
 [286,] 1.126483e-17 2.931015e-17 3.711379e-18
 [287,] 1.174053e-17 4.236263e-17 4.447698e-18
 [288,] 1.197426e-17 7.518396e-17 4.529601e-18
 [289,] 1.040987e-17 6.165110e-17 3.324342e-18
 [290,] 1.059045e-17 9.697895e-17 4.393448e-18
 [291,] 1.061544e-17 3.455280e-17 3.305904e-18
 [292,] 1.198287e-17 1.894040e-16 5.360608e-18
 [293,] 1.070663e-17 2.518489e-16 3.850700e-18
 [294,] 1.056494e-17 1.120430e-16 3.694227e-18
 [295,] 1.062870e-17 7.037105e-17 3.489657e-18
 [296,] 2.759216e-17 4.248012e-17 8.612024e-18
 [297,] 4.806307e-17 6.324408e-17 1.336322e-17
 [298,] 1.150976e-17 5.395107e-17 4.430206e-18
 [299,] 1.108137e-17 4.631000e-17 4.009295e-18
 [300,] 1.424238e-17 3.869062e-17 4.724561e-18
 [301,] 1.092954e-17 4.788495e-17 3.902829e-18
 [302,] 1.096893e-17 1.163739e-16 4.642718e-18
 [303,] 2.294848e-17 3.460652e-17 5.522105e-18
 [304,] 2.609274e-17 4.513734e-17 7.413740e-18
 [305,] 1.161163e-17 1.060857e-16 5.290941e-18
 [306,] 1.404147e-17 7.252442e-17 4.553264e-18
 [307,] 2.159697e-17 4.600572e-17 6.321229e-18
 [308,] 1.200068e-17 4.105023e-17 4.492098e-18
 [309,] 2.547830e-17 4.071337e-17 7.588173e-18
 [310,] 1.314323e-17 4.373696e-17 5.017507e-18
 [311,] 1.574034e-17 4.000326e-17 5.537419e-18
 [312,] 1.488449e-17 3.100179e-17 4.076002e-18
 [313,] 2.012288e-17 5.587373e-17 8.055482e-18
 [314,] 3.727131e-17 7.855240e-17 1.371949e-17
 [315,] 3.592146e-17 5.993975e-17 1.530821e-17
 [316,] 4.910549e-17 3.563333e-17 1.695662e-17
 [317,] 3.142501e-17 1.738408e-16 3.093887e-17
 [318,] 1.236555e-17 3.914833e-16 4.192106e-18
 [319,] 4.101101e-17 9.898413e-17 2.268538e-17
 [320,] 1.676483e-16 7.846989e-17 1.561837e-17
 [321,] 1.711649e-16 3.423467e-17 2.583514e-17
 [322,] 2.899634e-17 2.987625e-17 6.666896e-18
 [323,] 7.605356e-17 2.792823e-17 1.502231e-17
 [324,] 6.770001e-17 2.813343e-17 1.313426e-17
 [325,] 2.535854e-17 3.148842e-17 5.669500e-18
 [326,] 2.627480e-17 3.164056e-17 5.789953e-18
 [327,] 6.285717e-17 1.072055e-16 1.222830e-17
 [328,] 7.672752e-17 4.859635e-17 9.635441e-18
 [329,] 3.034549e-17 3.575870e-17 5.896555e-18
 [330,] 7.082900e-17 4.498926e-17 9.694515e-18
 [331,] 6.671568e-17 4.909661e-17 9.683303e-18
 [332,] 8.081521e-17 3.451416e-17 1.085187e-17
 [333,] 7.116458e-17 4.647665e-17 9.662414e-18
 [334,] 1.822139e-17 7.913512e-17 4.063638e-18
 [335,] 1.977358e-17 7.494609e-17 6.426446e-18
 [336,] 1.188317e-16 1.222865e-16 2.168486e-17
 [337,] 2.171206e-17 5.400600e-17 5.721534e-18
 [338,] 1.969443e-17 6.568359e-17 4.231013e-18
 [339,] 2.141186e-17 7.948009e-17 4.257006e-18
 [340,] 7.923034e-17 4.155311e-17 1.061041e-17
 [341,] 1.206346e-16 1.106389e-16 2.293619e-17
 [342,] 2.416454e-17 7.515333e-17 4.403826e-18
 [343,] 2.346726e-17 7.955676e-17 5.116963e-18
 [344,] 3.074171e-17 8.970179e-17 7.795731e-18
 [345,] 2.408291e-17 1.130987e-16 4.243649e-18
 [346,] 2.077215e-17 6.789732e-17 6.919445e-18
 [347,] 2.730752e-17 8.367417e-17 4.742484e-18
 [348,] 2.914529e-17 9.870454e-17 7.366014e-18
 [349,] 3.118337e-17 9.242955e-17 4.891522e-18
 [350,] 1.978938e-17 4.970165e-17 4.320751e-18
 [351,] 4.313221e-17 5.253183e-17 6.752527e-18
 [352,] 3.255604e-17 4.969184e-17 5.954784e-18
 [353,] 5.079075e-17 5.938797e-17 6.638878e-18
 [354,] 2.399043e-17 5.416164e-17 5.627125e-18
 [355,] 3.257596e-17 3.070900e-17 7.633008e-18
 [356,] 1.966006e-17 7.170941e-17 6.476475e-18
 [357,] 2.581394e-17 7.369765e-17 7.270315e-18
 [358,] 3.088676e-17 4.027607e-17 8.865725e-18
 [359,] 2.469572e-17 4.344230e-17 6.766216e-18
 [360,] 3.754156e-17 4.320251e-17 1.016408e-17
 [361,] 1.867656e-17 3.488153e-17 4.542053e-18
 [362,] 1.816379e-17 3.704950e-17 4.313947e-18
 [363,] 1.959531e-17 8.322143e-17 6.014345e-18
 [364,] 9.681887e-17 3.184731e-17 2.398343e-17
 [365,] 2.530279e-17 5.386940e-17 7.741848e-18
 [366,] 9.800862e-17 2.992056e-17 2.393529e-17
 [367,] 6.289022e-17 3.006037e-17 1.541023e-17
 [368,] 1.032594e-16 3.263567e-17 2.672929e-17
 [369,] 1.032086e-16 2.992268e-17 2.576605e-17
 [370,] 9.497774e-17 2.994214e-17 2.416591e-17
 [371,] 1.396452e-16 2.975838e-17 3.358417e-17
 [372,] 1.204364e-16 3.318979e-17 3.566232e-17
 [373,] 1.088963e-16 3.182185e-17 2.672794e-17
 [374,] 1.903160e-17 7.040908e-17 6.286478e-18
 [375,] 1.336083e-17 3.680578e-17 5.019498e-18
 [376,] 1.889656e-16 3.397504e-17 5.837119e-17
 [377,] 1.660276e-16 3.369516e-17 5.055451e-17
 [378,] 6.666613e-17 3.478329e-17 2.245210e-17
 [379,] 1.459652e-17 3.825811e-17 5.677398e-18
 [380,] 1.972241e-17 4.567625e-17 5.438664e-18
 [381,] 2.433556e-17 3.677887e-17 6.670010e-18
 [382,] 2.023508e-17 5.361668e-17 6.024968e-18
 [383,] 1.134976e-17 2.925253e-17 3.626713e-18
 [384,] 2.765078e-17 5.103736e-17 8.567617e-18
 [385,] 2.305391e-17 5.518378e-17 6.660365e-18
 [386,] 2.203612e-17 4.889816e-17 1.031320e-17
 [387,] 1.129514e-17 3.557146e-17 3.734502e-18
 [388,] 1.500686e-17 3.288778e-17 4.168668e-18
 [389,] 1.296590e-17 3.922187e-17 3.440525e-18
 [390,] 1.310423e-17 3.112272e-17 3.888174e-18
 [391,] 1.194695e-17 2.865900e-17 3.901255e-18
 [392,] 1.241805e-17 3.845616e-17 4.685598e-18
 [393,] 2.762034e-16 5.115823e-17 4.616778e-17
 [394,] 1.309470e-17 3.201645e-17 3.809943e-18
 [395,] 1.086583e-17 3.538273e-17 3.212291e-18
 [396,] 1.087744e-17 3.483020e-17 3.685152e-18
 [397,] 1.086395e-17 3.222032e-17 3.327322e-18
 [398,] 1.349510e-17 4.788585e-17 5.591509e-18
 [399,] 1.402645e-17 3.370755e-17 4.397682e-18
 [400,] 2.258917e-17 3.354417e-17 7.669792e-18
 [401,] 2.235574e-17 3.222245e-17 6.844233e-18
 [402,] 2.265261e-17 8.938983e-17 7.097615e-18
 [403,] 1.253120e-17 3.180294e-17 4.023160e-18
 [404,] 1.658528e-17 3.238505e-17 4.760529e-18
 [405,] 1.122180e-17 2.806728e-17 3.576618e-18
 [406,] 1.154376e-17 3.544695e-17 3.467595e-18
 [407,] 1.021456e-17 2.887589e-17 3.246202e-18
 [408,] 2.259212e-17 8.127844e-17 5.998601e-18
 [409,] 1.462638e-17 1.762721e-16 4.175940e-18
 [410,] 2.486155e-17 5.171704e-17 8.424238e-18
 [411,] 1.366254e-17 3.608891e-17 4.218027e-18
 [412,] 1.426065e-17 3.554536e-17 4.335803e-18
 [413,] 2.547450e-17 8.063411e-17 5.540265e-18
 [414,] 1.240700e-17 5.775178e-17 4.281286e-18
 [415,] 2.343524e-17 5.021888e-17 7.113686e-18
 [416,] 1.277054e-17 4.983939e-17 4.407322e-18
 [417,] 1.261218e-17 4.731133e-17 4.110940e-18
 [418,] 1.262455e-17 4.534005e-17 4.108424e-18
 [419,] 1.335748e-17 6.079672e-17 4.030213e-18
 [420,] 2.348267e-17 7.175791e-17 7.440481e-18
 [421,] 1.278054e-17 5.668390e-17 4.201873e-18
 [422,] 3.871980e-17 4.580625e-17 1.224545e-17
 [423,] 2.467461e-17 6.729380e-17 9.112127e-18
 [424,] 2.996775e-17 1.529404e-16 6.288592e-18
 [425,] 2.080849e-17 2.180025e-16 4.172480e-18
 [426,] 5.008785e-17 4.574130e-17 2.228393e-17
 [427,] 2.088999e-17 5.403393e-17 9.166192e-18
 [428,] 3.173438e-17 3.321282e-17 1.134513e-17
 [429,] 3.671489e-17 2.971374e-17 1.112434e-17
 [430,] 3.958353e-17 2.973211e-17 1.196691e-17
 [431,] 2.499351e-17 4.105818e-17 7.322112e-18
 [432,] 3.437339e-17 3.615989e-17 1.279538e-17
 [433,] 5.604992e-17 3.730691e-17 2.372287e-17
 [434,] 1.209192e-17 4.145245e-17 3.897789e-18
 [435,] 2.338395e-17 1.405331e-16 6.710140e-18
 [436,] 1.882826e-17 5.737355e-17 6.324295e-18
 [437,] 1.251089e-17 7.202048e-17 3.562116e-18
 [438,] 2.232605e-17 3.348076e-16 1.052556e-17
 [439,] 1.163490e-17 4.128268e-17 3.761599e-18
 [440,] 1.198307e-17 1.056459e-16 4.083129e-18
 [441,] 1.303418e-17 3.676710e-17 4.078105e-18
 [442,] 1.258504e-17 1.067258e-16 4.088814e-18
 [443,] 1.071094e-17 1.029891e-16 3.461562e-18
 [444,] 1.661121e-17 1.883848e-16 4.318374e-18
 [445,] 1.421064e-17 3.449372e-17 4.946780e-18
 [446,] 1.277486e-17 4.375925e-17 4.518244e-18
 [447,] 2.673351e-17 1.240692e-16 7.266763e-18
 [448,] 2.623419e-17 6.380444e-17 8.095510e-18
 [449,] 1.064370e-17 8.563332e-17 3.438702e-18
 [450,] 1.248894e-17 7.595107e-17 4.261765e-18
 [451,] 2.205204e-17 4.505937e-17 6.826565e-18
 [452,] 1.608210e-17 2.026167e-16 4.319932e-18
 [453,] 1.184703e-17 9.903823e-16 3.572952e-18
 [454,] 1.250898e-17 7.764553e-17 4.319373e-18
 [455,] 1.996699e-17 5.776242e-17 6.485794e-18
 [456,] 1.497318e-17 2.101717e-16 4.135558e-18
 [457,] 1.202217e-17 4.932036e-16 3.540757e-18
 [458,] 1.201795e-17 4.319055e-16 3.522432e-18
 [459,] 1.216995e-17 1.313833e-16 4.660588e-18
 [460,] 1.745022e-17 3.504793e-17 4.632635e-18
 [461,] 1.338089e-17 3.942562e-17 4.217645e-18
 [462,] 2.588648e-17 5.961285e-17 8.827095e-18
 [463,] 1.264640e-17 9.555521e-17 4.630199e-18
 [464,] 2.130743e-17 4.515249e-17 6.693339e-18
 [465,] 1.041350e-17 8.697026e-17 3.826340e-18
 [466,] 2.424085e-17 4.647558e-17 6.945891e-18
 [467,] 1.452970e-17 1.618622e-16 4.155053e-18
 [468,] 1.054185e-17 5.134766e-17 3.364094e-18
 [469,] 1.280995e-17 1.195983e-16 5.315248e-18
 [470,] 2.521406e-17 6.415257e-17 7.949194e-18
 [471,] 1.275389e-17 1.226416e-16 5.272844e-18
 [472,] 1.255279e-17 9.530164e-17 4.893822e-18
 [473,] 1.259180e-17 8.650530e-17 4.522673e-18
 [474,] 1.301770e-17 1.037773e-16 5.488455e-18
 [475,] 1.052028e-17 4.263563e-17 3.500312e-18
 [476,] 3.320257e-17 7.300702e-17 1.071526e-17
 [477,] 1.076764e-17 4.790898e-17 3.616411e-18
 [478,] 1.045524e-17 5.353490e-17 3.450594e-18
 [479,] 1.041387e-17 7.024202e-17 3.641590e-18
 [480,] 1.370981e-17 1.466485e-16 6.451081e-18
 [481,] 1.042082e-17 7.780485e-17 3.651926e-18
 [482,] 1.041247e-17 6.259376e-17 3.668030e-18
 [483,] 1.044520e-17 6.735931e-17 3.547680e-18
 [484,] 3.983688e-17 7.336594e-17 1.290391e-17
 [485,] 1.503669e-17 1.769331e-16 4.177643e-18
 [486,] 1.338441e-17 2.003407e-16 4.073391e-18
 [487,] 1.099305e-17 4.053759e-17 3.300129e-18
 [488,] 1.042248e-17 7.801238e-17 3.682905e-18
 [489,] 1.460109e-17 6.324185e-17 5.059147e-18
 [490,] 1.029356e-17 5.364942e-17 3.438937e-18
 [491,] 1.303739e-17 1.803517e-16 3.479723e-18
 [492,] 1.052560e-17 4.344424e-17 3.325651e-18
 [493,] 1.393870e-17 2.793580e-16 4.106979e-18
 [494,] 1.261094e-17 5.737356e-17 3.552174e-18
 [495,] 1.546902e-17 3.402513e-17 4.919311e-18
 [496,] 1.050764e-17 4.028940e-17 3.581943e-18
 [497,] 1.036115e-17 4.638709e-17 3.501855e-18
 [498,] 1.480197e-17 7.325090e-17 3.785365e-18
 [499,] 1.466743e-17 4.037043e-17 4.681775e-18
 [500,] 1.508998e-17 2.830929e-17 4.278978e-18
 [501,] 4.770800e-17 5.772779e-17 8.951751e-18
 [502,] 2.129991e-17 7.031315e-17 6.036890e-18
 [503,] 1.092651e-17 3.650459e-17 3.392860e-18
 [504,] 1.173167e-17 3.623494e-17 3.773478e-18
 [505,] 1.818254e-17 5.282274e-17 6.413863e-18
 [506,] 1.060320e-17 3.887987e-17 3.386012e-18
 [507,] 1.489975e-17 6.414734e-17 4.968812e-18
 [508,] 1.043235e-17 3.329564e-17 3.286537e-18
 [509,] 1.227244e-17 2.913681e-17 3.800558e-18
 [510,] 1.062174e-17 4.155795e-17 3.556595e-18
 [511,] 1.698104e-17 1.089956e-16 4.820856e-18
 [512,] 1.244130e-17 2.919722e-17 3.847046e-18
 [513,] 1.122771e-17 4.580240e-17 3.912255e-18
 [514,] 1.066630e-17 2.944845e-17 3.327616e-18
 [515,] 1.240484e-17 2.938588e-17 3.808658e-18
 [516,] 1.274733e-17 5.179862e-17 4.159621e-18
 [517,] 1.083141e-17 3.644429e-17 3.331446e-18
 [518,] 1.098914e-17 3.562572e-17 3.330965e-18
 [519,] 1.084664e-17 3.712675e-17 3.332237e-18
 [520,] 1.115227e-17 3.481292e-17 3.478157e-18
 [521,] 1.093512e-17 3.573400e-17 3.529749e-18
 [522,] 1.513241e-17 5.930314e-17 5.139359e-18
 [523,] 1.535755e-17 4.206776e-17 5.431009e-18
 [524,] 1.362732e-17 4.074321e-17 4.951583e-18
 [525,] 1.366818e-17 3.952379e-17 4.897183e-18
 [526,] 1.248593e-17 4.167573e-17 3.917795e-18
 [527,] 1.183126e-17 4.655797e-17 4.198761e-18
 [528,] 1.350361e-17 3.746197e-17 4.472800e-18
 [529,] 1.521674e-17 1.086943e-16 6.847120e-18
 [530,] 1.782395e-17 6.797596e-17 5.527142e-18
 [531,] 1.266200e-17 2.991022e-17 3.839420e-18
 [532,] 1.340009e-17 7.695077e-17 5.190737e-18
 [533,] 1.317245e-17 4.759433e-17 3.461082e-18
 [534,] 1.540182e-17 8.614299e-17 7.008640e-18
 [535,] 1.479680e-17 9.271686e-17 4.977370e-18
 [536,] 1.535923e-17 1.383311e-16 5.008759e-18
 [537,] 1.915442e-17 1.043651e-16 1.212045e-17
 [538,] 1.580150e-17 5.564910e-17 6.231973e-18
 [539,] 1.556900e-17 3.493996e-17 5.275984e-18
 [540,] 1.399086e-17 3.106351e-17 4.383737e-18
 [541,] 1.366101e-17 3.119885e-17 4.320014e-18
 [542,] 2.681839e-17 3.068364e-17 9.354102e-18
 [543,] 1.903710e-17 4.019502e-17 6.481162e-18
 [544,] 9.172795e-17 5.561987e-17 1.019358e-17
 [545,] 2.629552e-17 2.937185e-17 6.421841e-18
 [546,] 1.857472e-17 6.116006e-17 3.885439e-18
 [547,] 1.207812e-17 4.286624e-17 3.965002e-18
 [548,] 1.127186e-17 4.228032e-17 3.794438e-18
 [549,] 1.397113e-17 4.438192e-17 4.898560e-18
 [550,] 5.922649e-17 8.076303e-17 1.443189e-17
 [551,] 1.374552e-17 1.072817e-16 4.068043e-18
 [552,] 1.426476e-17 3.119579e-17 4.576340e-18
 [553,] 1.159297e-17 5.286400e-17 3.244206e-18
 [554,] 1.248274e-17 5.619521e-17 3.551518e-18
 [555,] 1.149391e-17 9.323279e-17 3.238973e-18
 [556,] 1.772022e-17 1.812515e-16 8.481960e-18
 [557,] 2.010626e-17 5.497051e-17 8.859852e-18
 [558,] 1.426977e-17 5.035790e-17 5.621162e-18
 [559,] 1.191670e-17 3.927740e-17 3.875205e-18
 [560,] 2.059426e-17 4.039214e-17 6.756449e-18
 [561,] 1.258308e-17 8.362246e-17 4.155022e-18
 [562,] 1.696008e-17 3.085993e-17 4.385991e-18
 [563,] 1.862287e-17 3.183458e-17 4.653536e-18
 [564,] 1.490662e-17 8.077263e-17 5.060805e-18
 [565,] 1.465092e-17 4.403012e-17 5.430325e-18
 [566,] 1.710214e-17 9.858606e-17 9.842924e-18
 [567,] 1.306371e-17 3.790460e-17 4.441496e-18
 [568,] 3.892347e-17 7.402401e-17 1.284891e-17
 [569,] 1.588327e-17 9.853648e-17 5.942252e-18
 [570,] 1.278181e-17 4.472089e-17 3.895081e-18
 [571,] 5.792086e-17 4.414681e-17 1.904133e-17
 [572,] 1.596906e-17 3.946804e-17 5.307851e-18
 [573,] 8.973201e-17 8.235718e-17 1.009432e-17
 [574,] 3.659410e-17 7.402235e-17 5.446563e-18
 [575,] 1.211857e-17 9.979807e-17 3.921929e-18
 [576,] 1.128862e-17 4.935337e-17 3.657288e-18
 [577,] 1.255735e-17 1.058863e-16 6.191587e-18
 [578,] 1.170518e-17 8.551253e-17 3.507828e-18
 [579,] 1.113552e-17 6.866380e-17 3.869942e-18
 [580,] 2.249761e-17 3.886868e-17 8.272988e-18
 [581,] 1.115137e-17 3.452633e-17 3.536373e-18
 [582,] 1.075165e-17 3.865857e-17 3.586606e-18
 [583,] 1.735056e-17 4.767691e-16 1.535739e-17
 [584,] 6.160164e-17 1.519171e-16 6.581498e-17
 [585,] 1.910945e-17 4.742813e-16 1.808848e-17
 [586,] 1.142267e-17 4.930079e-17 3.514956e-18
 [587,] 2.151963e-17 4.435581e-17 5.062625e-18
 [588,] 2.004554e-17 4.511519e-16 1.928554e-17
 [589,] 4.757625e-17 7.136224e-17 1.609121e-17
 [590,] 1.096785e-17 3.926171e-17 3.727225e-18
 [591,] 1.968448e-17 4.774439e-16 1.902343e-17
 [592,] 1.062361e-17 3.751591e-17 3.474867e-18
 [593,] 1.163576e-17 9.653271e-17 4.239313e-18
 [594,] 1.238192e-17 1.085612e-16 5.930850e-18
 [595,] 1.900010e-17 5.507022e-17 7.262516e-18
 [596,] 1.900406e-17 1.138939e-16 1.202704e-17
 [597,] 5.079819e-17 5.543475e-17 2.041097e-17
 [598,] 1.932994e-17 1.234037e-16 1.267274e-17
 [599,] 1.174839e-17 2.760665e-17 3.681340e-18
 [600,] 1.135550e-17 9.094745e-17 3.934858e-18
 [601,] 1.624931e-17 1.090150e-16 6.671096e-18
 [602,] 1.083871e-17 1.404054e-15 6.065660e-18
 [603,] 1.132695e-17 5.405568e-17 4.094262e-18
 [604,] 1.121040e-17 4.553841e-17 4.261332e-18
 [605,] 1.064676e-17 3.074951e-17 3.417937e-18
 [606,] 5.071025e-17 5.807970e-17 1.551769e-17
 [607,] 1.131765e-16 2.876753e-17 2.877745e-17
 [608,] 2.149477e-17 3.103234e-17 5.870557e-18
 [609,] 1.861563e-17 7.917937e-17 6.260748e-18
 [610,] 2.272533e-17 3.220146e-17 5.788375e-18
 [611,] 1.945827e-16 7.257370e-17 1.159155e-16
 [612,] 1.289016e-17 6.270028e-17 3.760281e-18
 [613,] 1.203071e-17 4.357287e-17 4.286474e-18
 [614,] 3.615347e-17 1.263351e-16 1.932335e-17
 [615,] 2.333732e-16 9.276576e-17 4.634512e-17
 [616,] 1.161990e-17 5.543423e-17 3.553748e-18
 [617,] 3.099130e-17 2.437641e-16 1.673060e-17
 [618,] 3.280934e-17 1.404800e-16 1.769192e-17
 [619,] 1.369155e-17 3.592876e-17 3.800181e-18
 [620,] 9.345243e-17 8.021923e-17 2.240930e-17
 [621,] 1.080717e-16 1.316652e-16 1.176279e-16
 [622,] 3.913310e-17 3.731277e-17 7.700312e-18
 [623,] 1.083999e-17 8.939731e-17 3.442771e-18
 [624,] 2.352946e-17 7.547626e-17 7.283152e-18
 [625,] 1.080533e-17 1.016218e-16 3.480086e-18
 [626,] 1.083115e-17 1.051420e-16 3.479018e-18
 [627,] 6.721558e-17 3.209047e-17 2.375617e-17
 [628,] 8.768027e-17 4.535652e-16 2.189045e-16
 [629,] 1.159407e-16 3.739579e-17 5.104146e-17
 [630,] 9.206184e-17 3.615764e-17 3.902541e-17
 [631,] 1.062384e-17 5.887457e-17 3.485412e-18
 [632,] 9.230287e-17 9.044376e-17 7.568076e-17
 [633,] 7.917459e-17 9.155968e-17 6.398401e-17
 [634,] 1.332776e-17 4.297205e-17 4.020078e-18
 [635,] 1.554824e-16 7.368607e-16 4.865255e-16
 [636,] 3.828824e-17 1.307465e-16 2.152724e-17
 [637,] 1.069424e-17 5.540200e-17 3.449794e-18
 [638,] 5.297444e-17 6.790407e-17 2.053383e-17
 [639,] 1.066169e-17 1.238020e-16 3.592346e-18
 [640,] 9.270773e-17 1.134076e-16 8.604651e-17
 [641,] 1.001132e-16 1.143709e-16 9.442959e-17
 [642,] 9.107436e-17 1.159818e-16 8.531591e-17
 [643,] 9.280744e-17 3.818181e-17 4.160685e-17
 [644,] 1.228816e-17 4.686801e-17 3.685507e-18
 [645,] 3.740748e-17 7.933984e-17 1.173798e-17
 [646,] 2.400014e-16 2.575489e-15 2.066303e-15
 [647,] 4.647449e-17 1.076969e-16 3.762695e-17
 [648,] 2.985842e-16 7.986491e-17 6.737278e-17
 [649,] 1.063055e-17 7.592955e-17 3.586133e-18
 [650,] 2.726471e-17 1.399763e-16 1.810975e-17
 [651,] 1.040062e-17 1.235727e-15 6.222298e-18
 [652,] 4.431244e-16 2.248169e-16 8.512832e-16
 [653,] 5.328322e-16 2.285656e-16 1.082606e-15
 [654,] 3.442625e-16 2.112117e-16 6.114140e-16
 [655,] 3.715677e-16 2.206532e-16 6.888934e-16
 [656,] 2.631366e-16 2.183689e-16 4.586883e-16
 [657,] 3.222676e-16 2.218939e-16 5.866497e-16
 [658,] 1.231413e-17 4.486275e-17 3.749544e-18
 [659,] 2.101535e-17 3.306134e-17 7.674419e-18
 [660,] 1.392561e-17 3.997948e-17 4.130161e-18
 [661,] 4.579672e-17 4.218750e-17 1.679544e-17
 [662,] 6.987167e-17 1.220050e-16 6.674895e-17
 [663,] 5.754530e-17 8.228082e-17 4.063720e-17
 [664,] 2.565882e-17 6.262811e-17 8.992935e-18
 [665,] 8.134217e-17 7.403614e-17 5.477893e-17
 [666,] 1.078407e-17 8.639194e-17 3.554071e-18
 [667,] 2.599287e-17 1.102399e-16 1.033119e-17
 [668,] 1.420524e-17 1.684930e-16 8.866848e-18
 [669,] 1.077095e-17 4.863799e-17 3.500181e-18
 [670,] 1.449023e-17 4.540357e-17 5.987614e-18
 [671,] 1.421829e-17 4.460176e-17 5.811785e-18
 [672,] 2.569573e-17 1.000388e-16 8.020793e-18
 [673,] 3.514010e-17 1.999144e-16 1.498735e-17
 [674,] 5.573977e-17 2.998703e-17 1.804384e-17
 [675,] 2.402670e-17 5.236600e-17 7.074145e-18
 [676,] 2.125704e-17 7.446779e-17 7.227474e-18
 [677,] 1.952450e-17 3.769169e-16 8.522912e-18
 [678,] 1.153400e-17 3.996221e-17 3.554593e-18
 [679,] 1.041487e-17 3.952898e-17 3.361742e-18
 [680,] 1.122130e-17 4.890719e-17 4.068203e-18
 [681,] 2.066489e-17 9.321949e-17 3.853838e-18
 [682,] 1.279035e-17 9.061815e-17 3.628476e-18
 [683,] 1.250199e-16 1.310064e-16 1.009426e-17
 [684,] 1.489388e-17 4.515809e-17 4.138400e-18
 [685,] 1.545018e-17 4.519624e-17 4.232650e-18
 [686,] 1.800639e-17 1.097390e-16 3.974612e-18
 [687,] 1.810113e-17 9.908337e-17 4.023413e-18
 [688,] 1.786735e-17 1.105129e-16 3.958902e-18
 [689,] 1.527277e-17 4.672085e-17 4.557325e-18
 [690,] 1.918699e-17 4.943819e-17 4.494838e-18
 [691,] 1.034386e-17 3.602869e-17 3.281152e-18
 [692,] 1.872322e-17 5.351782e-17 4.870302e-18
 [693,] 1.539851e-17 8.573257e-17 5.399485e-18
 [694,] 4.633650e-17 3.598914e-17 1.022921e-17
 [695,] 1.786432e-17 5.695555e-17 4.665720e-18
 [696,] 1.907450e-17 3.787828e-17 5.679241e-18
 [697,] 1.797866e-17 3.777542e-17 5.603617e-18
 [698,] 1.810860e-17 3.783541e-17 5.663305e-18
 [699,] 1.621301e-17 7.103165e-17 4.216784e-18
 [700,] 1.514246e-17 4.929120e-17 4.467975e-18
 [701,] 1.373841e-17 4.245640e-17 4.117585e-18
 [702,] 1.036646e-17 3.467214e-17 3.351117e-18
 [703,] 1.225810e-17 3.562218e-17 4.277670e-18
 [704,] 1.203466e-17 4.184168e-17 4.334803e-18
 [705,] 1.035547e-17 3.474106e-17 3.293169e-18
 [706,] 1.366396e-17 1.704885e-16 3.491652e-18
 [707,] 1.304808e-17 7.457125e-17 3.837792e-18
 [708,] 1.056613e-17 3.421536e-17 3.429418e-18
 [709,] 1.518898e-17 3.437959e-17 4.070188e-18
 [710,] 1.315945e-17 3.055463e-17 3.871086e-18
 [711,] 1.043324e-17 4.044986e-17 3.542406e-18
 [712,] 1.023716e-17 3.126589e-16 4.351219e-18
 [713,] 1.047649e-17 3.748143e-17 3.525140e-18
 [714,] 4.041456e-17 5.205156e-16 2.557184e-17
 [715,] 1.260030e-17 4.138203e-17 3.924565e-18
 [716,] 1.029618e-17 4.205829e-17 3.515981e-18
 [717,] 1.064918e-17 3.862966e-17 3.664131e-18
 [718,] 1.123260e-17 3.975052e-17 3.958496e-18
 [719,] 1.052962e-17 4.720383e-17 3.816065e-18
 [720,] 1.050362e-17 4.810339e-17 3.806378e-18
 [721,] 1.029887e-17 7.843370e-17 3.821998e-18
 [722,] 4.696253e-17 3.221183e-17 9.758108e-18
 [723,] 1.039150e-17 3.207301e-17 3.274028e-18
 [724,] 1.482868e-17 4.462823e-17 4.640994e-18
 [725,] 1.489953e-17 5.289516e-17 6.113454e-18
 [726,] 2.862171e-17 4.637426e-17 8.965541e-18
 [727,] 6.992265e-17 3.959671e-17 2.373160e-17
 [728,] 1.035733e-16 6.908033e-17 4.297907e-17
 [729,] 3.044526e-17 4.646383e-17 8.582821e-18
 [730,] 1.511858e-16 4.485673e-17 3.584450e-17
 [731,] 1.814197e-17 1.073527e-16 1.080763e-17
 [732,] 2.457017e-16 6.994138e-17 5.624476e-17
 [733,] 1.521536e-17 3.397066e-17 4.948687e-18
 [734,] 1.374029e-17 3.631204e-17 4.608335e-18
 [735,] 2.944165e-17 6.241251e-17 1.132732e-17
 [736,] 1.337737e-16 1.512541e-16 1.101978e-16
 [737,] 1.906755e-17 3.293950e-17 6.302753e-18
 [738,] 2.097276e-17 3.217461e-16 1.529859e-17
 [739,] 5.650021e-17 2.995253e-17 8.917880e-18
 [740,] 5.051924e-17 3.729392e-17 8.372500e-18
 [741,] 3.345254e-17 7.058711e-17 1.085262e-17
 [742,] 6.722105e-15 4.090771e-17 1.018606e-15
 [743,] 6.037194e-17 6.107512e-17 8.256146e-18
 [744,] 2.929238e-17 4.608176e-17 5.436937e-18
 [745,] 3.707775e-17 5.008870e-17 8.066177e-18
 [746,] 1.166580e-17 5.923284e-17 3.902519e-18
 [747,] 1.165263e-17 6.525715e-17 4.101257e-18
 [748,] 1.169922e-17 8.273716e-17 3.998742e-18
 [749,] 1.164451e-17 1.129469e-16 4.297189e-18
 [750,] 1.164055e-17 6.344350e-17 4.004188e-18
 [751,] 9.634622e-17 3.917141e-16 6.236007e-18
 [752,] 1.848903e-17 4.216552e-17 5.953456e-18
 [753,] 1.770464e-16 7.070035e-17 1.577856e-17
 [754,] 2.129560e-17 5.025423e-17 4.865146e-18
 [755,] 3.610445e-15 7.827839e-17 2.265057e-15
 [756,] 9.372836e-16 6.670912e-17 3.734502e-16
 [757,] 1.551707e-15 6.081728e-17 3.851920e-16
 [758,] 1.143624e-16 6.908543e-17 1.196431e-17
 [759,] 3.710483e-15 4.993586e-17 7.923426e-16
 [760,] 2.039618e-17 4.960236e-17 4.853010e-18
 [761,] 1.962757e-17 3.535319e-17 4.806000e-18
 [762,] 1.798496e-15 1.053231e-16 1.730098e-15
 [763,] 2.902324e-15 3.374463e-17 4.397420e-16
 [764,] 9.272903e-17 5.618062e-17 1.146257e-17
 [765,] 2.797926e-15 4.929515e-17 5.834560e-16
 [766,] 1.647995e-17 6.759878e-17 5.023829e-18
 [767,] 4.344438e-16 4.562247e-17 1.125162e-16
 [768,] 1.726237e-17 5.181953e-17 4.691583e-18
 [769,] 4.948085e-16 5.317155e-17 1.154781e-16
 [770,] 2.597009e-16 4.480827e-17 6.859567e-17
 [771,] 1.265658e-15 7.031145e-17 3.830491e-16
 [772,] 4.643642e-16 4.791691e-17 1.036197e-16
 [773,] 4.324312e-17 3.138734e-17 9.546688e-18
 [774,] 1.754180e-16 3.755754e-17 2.932192e-17
 [775,] 3.899202e-16 6.315243e-17 4.977908e-17
 [776,] 1.694055e-17 2.969844e-17 5.306803e-18
 [777,] 7.291253e-16 8.092341e-17 4.540708e-17
 [778,] 5.296879e-16 6.493075e-17 4.482751e-17
 [779,] 1.670386e-17 2.833788e-17 5.058170e-18
 [780,] 1.685160e-16 4.178007e-17 3.405976e-17
 [781,] 7.340524e-16 8.051755e-17 4.567664e-17
 [782,] 2.234718e-16 3.062368e-17 1.872793e-17
 [783,] 2.389120e-16 7.429083e-17 2.235626e-17
 [784,] 1.923711e-16 4.760374e-17 3.389092e-17
 [785,] 4.309087e-16 3.176682e-17 2.660900e-17
 [786,] 2.081980e-16 7.210232e-17 2.719197e-17
 [787,] 3.624009e-16 3.144363e-17 2.467220e-17
 [788,] 3.535322e-16 4.203163e-17 6.417423e-17
 [789,] 1.552892e-17 2.771777e-17 4.589778e-18
 [790,] 2.957417e-17 3.063053e-17 7.153716e-18
 [791,] 2.122294e-16 7.020064e-17 2.814722e-17
 [792,] 1.646179e-17 2.830408e-17 5.030844e-18
 [793,] 1.640181e-17 2.802381e-17 4.957383e-18
 [794,] 6.747794e-16 2.858005e-17 6.235014e-17
 [795,] 4.362051e-16 4.977448e-17 4.684916e-17
 [796,] 1.908720e-17 2.813948e-17 5.097630e-18
 [797,] 2.250531e-16 4.325230e-17 3.569406e-17
 [798,] 3.962857e-17 5.204738e-17 6.930691e-18
 [799,] 5.359088e-17 3.391762e-17 1.239892e-17
 [800,] 3.861719e-17 4.807640e-17 1.228835e-17
 [801,] 4.312431e-17 4.320128e-17 1.613267e-17
 [802,] 2.349144e-17 5.383069e-17 8.134285e-18
 [803,] 3.912937e-17 8.511326e-17 2.938490e-17
 [804,] 4.437145e-17 4.045251e-17 1.025525e-17
 [805,] 3.131886e-15 8.136947e-17 1.392479e-15
 [806,] 4.546122e-17 5.010731e-17 2.069787e-17
 [807,] 4.730026e-17 4.960223e-17 2.140322e-17
 [808,] 4.761718e-17 5.061451e-17 2.196754e-17
 [809,] 4.461985e-17 4.504912e-17 1.804568e-17
 [810,] 4.109424e-17 4.456085e-17 1.633641e-17
 [811,] 4.691422e-17 7.473697e-17 2.847404e-17
 [812,] 4.637989e-17 4.795920e-17 2.008079e-17
 [813,] 4.264137e-17 4.732293e-17 1.811228e-17
 [814,] 4.694861e-17 6.823882e-17 2.274922e-17
 [815,] 4.528586e-17 4.934512e-17 2.011427e-17
 [816,] 4.258737e-17 4.088915e-17 1.538142e-17
 [817,] 5.838793e-16 4.779566e-17 2.410107e-16
 [818,] 8.411174e-16 4.872409e-17 3.818833e-16
 [819,] 9.401651e-16 4.659187e-17 3.929524e-16
 [820,] 2.238476e-15 6.915937e-17 9.733141e-16
 [821,] 9.122816e-16 3.684879e-17 2.401678e-16
 [822,] 4.225640e-17 6.187640e-17 1.858007e-17
 [823,] 9.517205e-16 3.817734e-17 2.694482e-16
 [824,] 8.726305e-16 3.827209e-17 2.573950e-16
 [825,] 9.517816e-16 3.679595e-17 2.483121e-16
 [826,] 1.111424e-15 3.747431e-17 2.953536e-16
 [827,] 6.566149e-16 5.094885e-17 2.977772e-16
 [828,] 8.913504e-16 3.675475e-17 2.342569e-16
 [829,] 5.228668e-17 6.542673e-17 2.477483e-17
 [830,] 7.241406e-16 3.518555e-17 1.759366e-16
 [831,] 8.751243e-16 3.800507e-17 2.482986e-16
 [832,] 4.780846e-17 6.859457e-17 2.331601e-17
 [833,] 1.164855e-15 4.007899e-17 3.548922e-16
 [834,] 1.279325e-15 3.969202e-17 3.769609e-16
 [835,] 1.071237e-15 4.155164e-17 3.539360e-16
 [836,] 1.124953e-15 4.005010e-17 3.432209e-16
 [837,] 1.197261e-15 4.768109e-17 4.910880e-16
 [838,] 3.626016e-17 5.422494e-17 1.699719e-17
 [839,] 9.894511e-16 4.266905e-17 3.468033e-16
 [840,] 9.502641e-16 4.266905e-17 3.346511e-16
 [841,] 3.896679e-17 7.027592e-17 1.859926e-17
 [842,] 4.020331e-17 7.331563e-17 1.994253e-17
 [843,] 1.126298e-15 4.245161e-17 3.849461e-16
 [844,] 1.118417e-15 3.933025e-17 3.293349e-16
 [845,] 9.077339e-16 4.165707e-17 2.915749e-16
 [846,] 2.867138e-16 4.191421e-17 1.933034e-17
 [847,] 1.971038e-16 6.860745e-17 1.061363e-16
 [848,] 2.033494e-16 1.001293e-16 8.204067e-18
 [849,] 2.444136e-16 6.798685e-17 1.130649e-17
 [850,] 9.162228e-17 1.134682e-16 6.724753e-18
 [851,] 7.245714e-17 1.206842e-16 6.149117e-18
 [852,] 7.478847e-17 1.137938e-16 6.281609e-18
 [853,] 9.042833e-17 1.487583e-16 6.692900e-18
 [854,] 2.288760e-16 6.731188e-17 1.207729e-16
 [855,] 8.054794e-17 6.322436e-17 8.328057e-18
 [856,] 8.583013e-17 6.253779e-17 8.628043e-18
 [857,] 8.221020e-17 6.397240e-17 8.370911e-18
 [858,] 8.305560e-17 6.409429e-17 8.407239e-18
 [859,] 2.804522e-16 5.744905e-17 1.896791e-17
 [860,] 8.881091e-17 6.887455e-17 8.420476e-18
 [861,] 8.838306e-17 6.487514e-17 8.621923e-18
 [862,] 7.891224e-17 6.311615e-17 8.252326e-18
 [863,] 7.349622e-17 7.876062e-17 7.391202e-18
 [864,] 7.659784e-17 8.057044e-17 7.471933e-18
 [865,] 7.009787e-17 7.889253e-17 7.241513e-18
 [866,] 6.725019e-17 7.629757e-17 7.186245e-18
 [867,] 1.591240e-17 3.119284e-17 5.283251e-18
 [868,] 2.630549e-17 2.321804e-16 1.000796e-17
 [869,] 8.246373e-17 8.404989e-17 7.612350e-18
 [870,] 2.225364e-17 3.968014e-17 9.249182e-18
 [871,] 1.233042e-16 4.156958e-17 1.692589e-17
 [872,] 8.030632e-16 6.494025e-17 3.849603e-16
 [873,] 1.013919e-16 3.898311e-17 1.682014e-17
 [874,] 1.972136e-16 6.173704e-17 9.266358e-17
 [875,] 1.250814e-16 3.539477e-17 2.411015e-17
 [876,] 1.304476e-16 3.332882e-17 2.373965e-17
 [877,] 1.321659e-16 3.337265e-17 2.431669e-17
 [878,] 1.324166e-16 3.342346e-17 2.467071e-17
 [879,] 1.424873e-16 3.265331e-17 2.356371e-17
 [880,] 5.479887e-16 8.430900e-17 3.767769e-16
 [881,] 2.626726e-17 1.657673e-16 5.018480e-18
 [882,] 7.432409e-17 3.351705e-17 1.231872e-17
 [883,] 7.633448e-15 6.960070e-17 3.163725e-16
 [884,] 1.445449e-17 4.070857e-17 4.756453e-18
 [885,] 1.447980e-17 4.100596e-17 4.780704e-18
 [886,] 1.486012e-17 4.114134e-17 4.953418e-18
 [887,] 4.051197e-17 7.155892e-17 1.274168e-17
 [888,] 1.339866e-17 4.197864e-17 4.533028e-18
 [889,] 3.798901e-17 7.268583e-17 1.694225e-17
 [890,] 1.343739e-17 4.172006e-17 4.527058e-18
 [891,] 1.315303e-17 4.189319e-17 4.439663e-18
 [892,] 1.340302e-17 4.183017e-17 4.522296e-18
 [893,] 5.561498e-17 5.929604e-17 1.494231e-17
 [894,] 1.423881e-17 4.157950e-17 4.791688e-18
 [895,] 3.738895e-17 4.251659e-17 1.035233e-17
 [896,] 1.269087e-17 4.124279e-17 4.236910e-18
 [897,] 1.350940e-17 4.812155e-17 5.017759e-18
 [898,] 1.392726e-17 4.065899e-17 4.540358e-18
 [899,] 2.926657e-17 4.628969e-17 5.577123e-18
 [900,] 1.322882e-17 4.125856e-17 4.388137e-18
 [901,] 1.321755e-17 4.116937e-17 4.367892e-18
 [902,] 3.218319e-17 3.235252e-17 6.262604e-18
 [903,] 2.418609e-17 2.972733e-17 6.030280e-18
 [904,] 4.051124e-17 3.175466e-17 7.997737e-18
 [905,] 2.759342e-17 3.028416e-17 5.999940e-18
 [906,] 6.264590e-17 3.251887e-17 1.394878e-17
 [907,] 1.530247e-17 4.290437e-17 4.761948e-18
 [908,] 8.711104e-17 6.202914e-17 2.167444e-17
 [909,] 9.004496e-17 4.241486e-17 1.308213e-17
 [910,] 8.717935e-17 4.148993e-17 1.313395e-17
 [911,] 4.750419e-17 8.745212e-17 2.623774e-17
 [912,] 7.131968e-17 4.074625e-17 1.139120e-17
 [913,] 4.377342e-17 1.075432e-16 2.930175e-17
 [914,] 4.805838e-17 3.735767e-17 1.350438e-17
 [915,] 3.516325e-17 3.302943e-17 7.240700e-18
 [916,] 3.197603e-17 3.336178e-17 6.688173e-18
 [917,] 4.589799e-17 3.870930e-17 1.369268e-17
 [918,] 4.964947e-17 6.455043e-17 2.332304e-17
 [919,] 5.044075e-17 6.192052e-17 2.285609e-17
 [920,] 4.738301e-17 3.779214e-17 1.359837e-17
 [921,] 7.614343e-17 2.916789e-17 1.676977e-17
 [922,] 4.331342e-17 3.763395e-17 1.248194e-17
 [923,] 4.152437e-17 8.198081e-17 2.059950e-17
 [924,] 5.278517e-17 5.963141e-17 2.318280e-17
 [925,] 4.381667e-17 3.754670e-17 1.256722e-17
 [926,] 4.544697e-17 3.744544e-17 1.291565e-17
 [927,] 4.320644e-17 3.682867e-17 1.204734e-17
 [928,] 4.433180e-17 3.714441e-17 1.248581e-17
 [929,] 4.487717e-17 3.807335e-17 1.309948e-17
 [930,] 4.437870e-17 9.711929e-17 2.551758e-17
 [931,] 4.066060e-17 3.364861e-17 7.975259e-18
 [932,] 4.215125e-17 8.103730e-17 2.091602e-17
 [933,] 6.281573e-17 4.319050e-17 1.004339e-17
 [934,] 4.075002e-17 3.220373e-17 8.279257e-18
 [935,] 5.824602e-17 4.326204e-17 9.556722e-18
 [936,] 1.849668e-17 3.735517e-17 6.507000e-18
 [937,] 4.070601e-17 8.326606e-17 2.022348e-17
 [938,] 4.092668e-17 8.474154e-17 2.064794e-17
 [939,] 1.900960e-17 3.815845e-17 6.809313e-18
 [940,] 1.806307e-17 3.669956e-17 6.265402e-18
 [941,] 1.405387e-17 2.846463e-17 4.145617e-18
 [942,] 1.663427e-17 3.678228e-17 5.765626e-18
 [943,] 1.958546e-17 3.668515e-17 6.810256e-18
 [944,] 1.876538e-17 3.660112e-17 6.505252e-18
 [945,] 1.444084e-17 2.821658e-17 4.357748e-18
 [946,] 1.997237e-17 3.130749e-17 6.338468e-18
 [947,] 2.064247e-17 3.148336e-17 6.621171e-18
 [948,] 2.172023e-17 2.209541e-16 5.579581e-18
 [949,] 1.901215e-17 3.977364e-17 5.726743e-18
 [950,] 3.460085e-16 3.802285e-17 7.215109e-17
 [951,] 1.326706e-15 3.122533e-17 1.407336e-16
 [952,] 2.445912e-14 9.986074e-17 1.581212e-14
 [953,] 2.013400e-17 4.342543e-17 6.263592e-18
 [954,] 1.515148e-15 3.353817e-17 2.897592e-16
 [955,] 1.768720e-16 1.967178e-16 2.299609e-16
 [956,] 7.286428e-17 4.116794e-17 2.868721e-17
 [957,] 1.408351e-15 6.001765e-16 5.330657e-15
 [958,] 1.135144e-16 5.952166e-17 3.248196e-17
 [959,] 1.869004e-17 1.106123e-16 3.630021e-18
 [960,] 4.031371e-17 3.091569e-17 9.389090e-18
 [961,] 3.229877e-17 3.100479e-17 8.189677e-18
 [962,] 3.343940e-17 3.660108e-17 7.512474e-18
 [963,] 1.736795e-17 1.086682e-16 3.546725e-18
 [964,] 1.778239e-17 6.794979e-17 3.749340e-18
 [965,] 3.009674e-17 4.711882e-17 6.043601e-18
 [966,] 2.503318e-17 4.002402e-17 5.226916e-18
 [967,] 2.313795e-17 3.046732e-17 5.821151e-18
 [968,] 2.407136e-17 3.676381e-17 5.287779e-18
 [969,] 2.406938e-17 3.104938e-17 5.908136e-18
 [970,] 2.588177e-17 3.566619e-17 5.646372e-18
 [971,] 4.057441e-17 4.967412e-17 2.129950e-17
 [972,] 2.466687e-17 3.603191e-17 5.434936e-18
 [973,] 2.478638e-17 3.663361e-17 5.408913e-18
 [974,] 2.641906e-17 3.694399e-17 5.638972e-18
 [975,] 2.427944e-17 3.579609e-17 5.391416e-18
 [976,] 2.367173e-17 3.225630e-17 5.623945e-18
 [977,] 2.669256e-17 3.266959e-17 6.129231e-18
 [978,] 2.388599e-17 3.173022e-17 5.734882e-18
 [979,] 2.123337e-17 3.200330e-17 5.207433e-18
 [980,] 2.069138e-17 3.404572e-17 4.923493e-18
 [981,] 2.159282e-17 3.316913e-17 5.153330e-18
 [982,] 2.141199e-17 3.212022e-17 5.227462e-18
 [983,] 5.001363e-17 5.525523e-17 1.141017e-17
 [984,] 2.217974e-17 3.187821e-17 5.396897e-18
 [985,] 2.422293e-17 3.342409e-17 5.591210e-18
 [986,] 1.358439e-17 3.634944e-17 5.020777e-18
 [987,] 1.171500e-17 3.177335e-17 3.898664e-18
 [988,] 1.191128e-17 2.971602e-17 3.859990e-18
 [989,] 1.225993e-17 3.304642e-17 4.240453e-18
 [990,] 1.243643e-17 3.319321e-17 4.325222e-18
 [991,] 1.212024e-17 3.384536e-17 4.221315e-18
 [992,] 4.215727e-15 1.008798e-16 4.502573e-15
 [993,] 1.094135e-17 3.744136e-17 3.662196e-18
 [994,] 1.067512e-17 6.710935e-17 3.533665e-18
 [995,] 1.126859e-17 3.440448e-17 3.701983e-18
 [996,] 1.737195e-17 4.911619e-17 5.867996e-18
 [997,] 8.974660e-17 1.156268e-16 8.098326e-17
 [998,] 1.801656e-17 3.332339e-17 5.781879e-18
 [999,] 1.116446e-17 1.235031e-16 3.510641e-18
[1000,] 1.200453e-17 5.385398e-16 7.442088e-18
[1001,] 1.114193e-17 2.469780e-16 3.702417e-18
[1002,] 1.848544e-17 3.304063e-17 5.796976e-18
[1003,] 2.697205e-17 6.691928e-17 1.063752e-17
[1004,] 2.604012e-17 1.272755e-16 1.131641e-17
[1005,] 1.579948e-17 3.358758e-17 5.159372e-18
[1006,] 2.063513e-17 7.701405e-17 6.902285e-18
[1007,] 1.635501e-17 1.096774e-15 1.292797e-17
[1008,] 2.765786e-17 7.262917e-17 1.141166e-17
[1009,] 2.702148e-17 7.048095e-17 1.093387e-17
[1010,] 7.040910e-17 7.416692e-17 2.332257e-17
[1011,] 2.020515e-17 5.905303e-17 8.249226e-18
[1012,] 1.364885e-17 5.917908e-16 1.105854e-17
[1013,] 1.086996e-17 3.826990e-17 3.563330e-18
[1014,] 2.056343e-17 3.374987e-17 6.491514e-18
[1015,] 1.271928e-17 4.308917e-16 8.580111e-18
[1016,] 1.085019e-17 4.683932e-17 3.438288e-18
[1017,] 1.076559e-17 2.956647e-16 4.040049e-18
[1018,] 1.134293e-17 6.259877e-17 3.359424e-18
[1019,] 1.080585e-17 1.272275e-16 3.689289e-18
[1020,] 1.136506e-17 4.439481e-17 3.359383e-18
[1021,] 1.238175e-17 1.926443e-15 1.077043e-17
[1022,] 1.181362e-17 6.198646e-17 4.532830e-18
[1023,] 1.639504e-17 3.507435e-17 5.616310e-18
[1024,] 3.177934e-17 6.327649e-17 1.241385e-17
[1025,] 2.071284e-17 3.685866e-17 6.893214e-18
[1026,] 2.447668e-17 8.994601e-17 1.076459e-17
[1027,] 1.133202e-17 3.510836e-17 3.537466e-18
[1028,] 1.106125e-17 3.784084e-17 3.566144e-18
[1029,] 1.346111e-17 1.728638e-16 3.333641e-18
[1030,] 1.511178e-17 3.601492e-17 3.922446e-18
[1031,] 1.496934e-17 8.546157e-17 3.444751e-18
[1032,] 1.498060e-17 8.610451e-17 3.443608e-18
[1033,] 1.164261e-17 3.416082e-16 4.812473e-18
[1034,] 1.437899e-17 8.983373e-17 3.398262e-18
[1035,] 2.951665e-17 5.667153e-17 9.905776e-18
[1036,] 1.295149e-17 2.452398e-16 3.373820e-18
[1037,] 1.089993e-17 2.818435e-17 3.406551e-18
[1038,] 2.403450e-17 2.473281e-16 1.571272e-17
[1039,] 2.011277e-17 1.076613e-16 1.170333e-17
[1040,] 1.678571e-17 1.937863e-15 1.179577e-17
[1041,] 1.880148e-17 5.807220e-16 1.278763e-17
[1042,] 1.986464e-17 5.625179e-16 1.402824e-17
[1043,] 2.245995e-17 2.579789e-16 1.438270e-17
[1044,] 1.689931e-17 3.409181e-17 5.342572e-18
[1045,] 1.140202e-17 4.103627e-17 3.946626e-18
[1046,] 2.066993e-17 9.270490e-17 1.155642e-17
[1047,] 3.870850e-17 4.298030e-17 1.682716e-17
[1048,] 2.084952e-17 4.746738e-17 8.148605e-18
[1049,] 5.865137e-17 1.181263e-16 5.287194e-17
[1050,] 2.090724e-17 4.128150e-17 7.555700e-18
[1051,] 2.150941e-17 8.188969e-17 1.085757e-17
[1052,] 3.983948e-17 3.933477e-17 1.642885e-17
[1053,] 3.462699e-17 3.679793e-17 1.334143e-17
[1054,] 3.445243e-17 3.667552e-17 1.323038e-17
[1055,] 3.277423e-17 3.455559e-17 1.183014e-17
[1056,] 2.002371e-17 3.825605e-17 6.998328e-18
[1057,] 3.037940e-17 3.406848e-17 1.080222e-17
[1058,] 1.553987e-17 2.353797e-16 1.068626e-17
[1059,] 2.205498e-17 1.499787e-16 1.606185e-17
[1060,] 1.180932e-17 3.142587e-17 3.800049e-18
[1061,] 1.176613e-17 3.019149e-17 3.731040e-18
[1062,] 1.199451e-17 2.983326e-17 3.673722e-18
[1063,] 1.401742e-17 2.886641e-17 4.524819e-18
[1064,] 2.668814e-17 8.196057e-17 1.732054e-17
[1065,] 2.414055e-17 3.503730e-17 6.675615e-18
[1066,] 1.085939e-15 4.893120e-17 6.155969e-16
[1067,] 3.419311e-17 6.828428e-17 9.354719e-18
[1068,] 1.192420e-15 4.801982e-17 6.616055e-16
[1069,] 5.730205e-16 6.305368e-17 4.256003e-16
[1070,] 3.631513e-17 1.845861e-16 3.937229e-17
[1071,] 5.241005e-16 2.071994e-16 4.922910e-16
[1072,] 3.940008e-17 6.657356e-17 2.089110e-17
[1073,] 2.187081e-17 1.723529e-16 4.850914e-18
[1074,] 3.406192e-17 6.687596e-17 1.752890e-17
[1075,] 1.446721e-17 4.609239e-17 3.958607e-18
[1076,] 3.600955e-17 8.043841e-17 2.111041e-17
[1077,] 1.111209e-16 1.987450e-15 2.218782e-16
[1078,] 1.027427e-15 1.522404e-16 9.056919e-16
[1079,] 1.909661e-16 9.500224e-16 3.509370e-16
[1080,] 1.894449e-17 7.057908e-17 6.211233e-18
[1081,] 3.071320e-16 1.015687e-15 8.925594e-16
[1082,] 5.417929e-16 1.241101e-16 3.401274e-16
[1083,] 1.539799e-16 6.296960e-16 2.308818e-16
[1084,] 3.406836e-16 4.476077e-16 7.005974e-16
[1085,] 2.949582e-16 7.724865e-16 7.563988e-16
[1086,] 3.009474e-16 4.053308e-16 5.785868e-16
[1087,] 8.086078e-16 1.287496e-16 1.070643e-15
[1088,] 3.411733e-16 3.589086e-16 6.332565e-16
[1089,] 3.276731e-16 4.507005e-16 6.719097e-16
[1090,] 3.384978e-16 3.810745e-16 6.455109e-16
[1091,] 4.632461e-17 1.525724e-16 9.102435e-18
[1092,] 1.955686e-16 4.833383e-16 3.734886e-16
[1093,] 3.479838e-15 1.736452e-16 3.552619e-15
[1094,] 4.838377e-17 5.102890e-17 2.032093e-17
[1095,] 4.894733e-17 5.136673e-17 2.070573e-17
[1096,] 5.047126e-17 4.992121e-17 2.078987e-17
[1097,] 4.845860e-17 4.420258e-17 1.740779e-17
[1098,] 5.262445e-17 5.230459e-17 2.274916e-17
[1099,] 5.128498e-17 5.177720e-17 2.192642e-17
[1100,] 5.231342e-17 5.105937e-17 2.208532e-17
[1101,] 1.684078e-17 3.871940e-17 5.618465e-18
[1102,] 5.060593e-17 5.699029e-17 2.365444e-17
[1103,] 1.827581e-17 1.125495e-16 4.791117e-18
[1104,] 1.907900e-17 1.077133e-16 4.936569e-18
[1105,] 2.291863e-17 3.116571e-17 8.134873e-18
[1106,] 1.002293e-16 4.367454e-17 3.654568e-17
[1107,] 6.372932e-16 1.908410e-16 5.908576e-16
[1108,] 4.976579e-17 5.651908e-17 2.300109e-17
[1109,] 1.147650e-16 5.711323e-17 7.088366e-17
[1110,] 7.374660e-17 6.565303e-17 4.465185e-17
[1111,] 1.207246e-16 5.883228e-17 7.649045e-17
[1112,] 7.992922e-17 5.772152e-17 4.835872e-17
[1113,] 2.038093e-17 4.175579e-17 7.607076e-18
[1114,] 2.389692e-17 9.189355e-17 5.892882e-18
[1115,] 6.251320e-16 1.818472e-16 5.679112e-16
[1116,] 4.500522e-17 3.109795e-17 1.022069e-17
[1117,] 2.083951e-17 8.768103e-17 7.167526e-18
[1118,] 9.526114e-17 1.034102e-16 7.244321e-17
[1119,] 1.851538e-17 4.251785e-17 6.803176e-18
[1120,] 2.503822e-17 1.581447e-16 5.251604e-18
[1121,] 2.530672e-17 1.574141e-16 5.288211e-18
[1122,] 2.366421e-17 8.051686e-17 5.763508e-18
[1123,] 7.285838e-17 3.647789e-16 8.726893e-17
[1124,] 2.367625e-17 7.730262e-17 5.813908e-18
[1125,] 2.381826e-17 1.151147e-16 5.629518e-18
[1126,] 2.450745e-17 3.008664e-17 8.299301e-18
[1127,] 4.418414e-17 3.796159e-17 8.435226e-18
[1128,] 6.472694e-16 3.389993e-17 1.539520e-16
[1129,] 7.007120e-16 1.642297e-16 6.796857e-16
[1130,] 5.452260e-16 1.928090e-16 5.576822e-16
[1131,] 2.404510e-17 8.485142e-17 5.989997e-18
[1132,] 1.575862e-16 3.449898e-17 2.334167e-17
[1133,] 1.783695e-17 6.725081e-17 6.263381e-18
[1134,] 8.039706e-16 2.828325e-17 1.386536e-16
[1135,] 8.812196e-16 5.021001e-17 1.711291e-17
[1136,] 1.048753e-16 6.617393e-17 4.165947e-17
[1137,] 6.065969e-17 4.023947e-17 2.773590e-17
[1138,] 3.854503e-17 4.677788e-17 1.290749e-17
[1139,] 3.773912e-17 3.461158e-17 1.402480e-17
[1140,] 3.711711e-15 5.460605e-17 6.393783e-16
[1141,] 4.094185e-17 4.175742e-17 9.065103e-18
[1142,] 3.009489e-17 6.810000e-17 4.817381e-18
[1143,] 1.814010e-15 1.180583e-16 1.912282e-16
[1144,] 1.154359e-17 3.797662e-17 3.627566e-18
[1145,] 3.573558e-17 3.669474e-17 6.163038e-18
[1146,] 1.342737e-16 4.664711e-17 7.237442e-17
[1147,] 1.431267e-16 6.000833e-17 2.090472e-17
[1148,] 1.010658e-16 3.651150e-17 1.266762e-17
[1149,] 1.066962e-16 3.503186e-17 1.367022e-17
[1150,] 3.459137e-05 4.214769e-17 3.518172e-02
[1151,] 2.271165e-17 2.966960e-17 5.918172e-18
[1152,] 3.078922e-04 4.304429e-17 9.643581e-01
[1153,] 4.405311e-17 1.233486e-16 2.741121e-17
[1154,] 1.360787e-16 5.435770e-17 2.184379e-17
[1155,] 4.055344e-17 5.183207e-17 1.504351e-17
[1156,] 4.233485e-05 5.108173e-17 4.125660e-05
[1157,] 2.597331e-16 6.462720e-17 7.452482e-17
[1158,] 1.162975e-17 4.448270e-17 3.446304e-18
[1159,] 1.186314e-17 2.754627e-17 3.674316e-18
[1160,] 4.042783e-17 4.116906e-17 1.191273e-17
[1161,] 3.598691e-17 5.770235e-17 1.448101e-17
[1162,] 4.491504e-17 3.278602e-17 1.012504e-17
[1163,] 4.410952e-17 3.294037e-17 1.000558e-17
[1164,] 4.538817e-17 4.653122e-17 1.565486e-17
[1165,] 2.974627e-17 3.103341e-17 6.678419e-18
[1166,] 5.154591e-16 2.895997e-17 3.074860e-17
[1167,] 4.837261e-16 2.889079e-17 2.915462e-17
[1168,] 3.379998e-17 6.324618e-17 1.433910e-17
[1169,] 3.441659e-17 6.339218e-17 1.470866e-17
[1170,] 3.368266e-17 6.338554e-17 1.429556e-17
[1171,] 3.863399e-17 4.221267e-17 1.234461e-17
[1172,] 3.365719e-17 7.366681e-17 6.034262e-18
[1173,] 4.611738e-17 4.520521e-17 1.657494e-17
[1174,] 5.662027e-16 3.837759e-17 1.429855e-17
[1175,] 3.333486e-16 3.862702e-17 1.145212e-17
[1176,] 3.307924e-17 4.763866e-17 1.179635e-17
[1177,] 3.319907e-17 2.936163e-17 8.173547e-18
[1178,] 4.659732e-17 3.708810e-17 1.563215e-17
[1179,] 2.501113e-17 1.570256e-16 1.054531e-17
[1180,] 4.731739e-17 6.369528e-17 7.831849e-18
[1181,] 2.463459e-17 8.215752e-17 9.213935e-18
[1182,] 1.509547e-17 2.224707e-16 9.172277e-18
[1183,] 1.686744e-17 2.864866e-17 4.715478e-18
[1184,] 3.011772e-08 1.093914e-16 3.409185e-05
[1185,] 2.221032e-17 6.907285e-17 8.496068e-18
[1186,] 1.573788e-17 2.910395e-17 4.431938e-18
[1187,] 1.678781e-17 4.150467e-17 6.464866e-18
[1188,] 3.127542e-17 3.302338e-17 8.376341e-18
[1189,] 1.987329e-08 6.711301e-17 3.427628e-09
[1190,] 2.188623e-12 6.457662e-17 3.711452e-13
[1191,] 7.530516e-17 3.294496e-16 9.774447e-17
[1192,] 2.749972e-17 3.848339e-17 5.567804e-18
[1193,] 6.800518e-17 3.143199e-17 2.340737e-17
[1194,] 1.590530e-16 4.186428e-17 4.686837e-17
[1195,] 6.040485e-14 4.429469e-15 5.835091e-13
[1196,] 9.101694e-14 1.043308e-13 6.476767e-12
[1197,] 1.674322e-14 8.851776e-17 1.547497e-14
[1198,] 8.963880e-15 4.220078e-17 3.172235e-15
[1199,] 5.708983e-14 1.884515e-16 1.158785e-13
[1200,] 5.017780e-14 1.864094e-16 1.002845e-13
[1201,] 6.393957e-14 1.913193e-16 1.321850e-13
[1202,] 5.473044e-14 1.892505e-16 1.113065e-13
[1203,] 6.936173e-14 2.042914e-16 1.527368e-13
[1204,] 4.685383e-14 1.879273e-16 9.403727e-14
[1205,] 5.796740e-14 1.841583e-16 1.153518e-13
[1206,] 4.314741e-14 1.974246e-16 9.008312e-14
[1207,] 1.254524e-10 7.106611e-17 5.632030e-11
[1208,] 3.251725e-06 2.907740e-16 2.741036e-06
[1209,] 1.326642e-06 1.578976e-16 9.810949e-07
[1210,] 4.205050e-06 2.639841e-16 3.452305e-06
[1211,] 4.239335e-06 3.273372e-16 3.780013e-06
[1212,] 1.166888e-17 4.276947e-17 4.416406e-18
[1213,] 2.065455e-06 3.430039e-16 1.847193e-06
[1214,] 1.084581e-13 4.888300e-17 4.016027e-14
[1215,] 1.619658e-06 3.391630e-17 5.159039e-07
[1216,] 2.182464e-06 3.040407e-16 1.900256e-06
[1217,] 8.421670e-14 1.845734e-16 1.662421e-13
[1218,] 1.120664e-17 3.935661e-17 3.895369e-18
[1219,] 1.599060e-14 1.799140e-15 1.416234e-13
[1220,] 3.855068e-13 4.735316e-17 1.668841e-13
[1221,] 1.114483e-06 8.837797e-17 5.565841e-07
[1222,] 5.579855e-15 5.296950e-17 2.482118e-15
[1223,] 1.649084e-14 1.875841e-15 1.275200e-13
[1224,] 1.555789e-14 1.743385e-15 1.145328e-13
[1225,] 1.113882e-17 4.615572e-17 3.217100e-18
[1226,] 1.514123e-14 1.425483e-15 9.874107e-14
[1227,] 1.929136e-14 1.274281e-15 1.225318e-13
[1228,] 5.528478e-15 1.064022e-16 2.781808e-15
[1229,] 3.789441e-17 6.043664e-17 1.488268e-17
[1230,] 3.314388e-14 1.078898e-15 2.041326e-13
[1231,] 2.475972e-12 4.412696e-17 4.579091e-13
[1232,] 2.732457e-11 7.855400e-17 1.284980e-11
[1233,] 1.539353e-16 8.567503e-17 1.073526e-16
[1234,] 1.642864e-16 1.064105e-16 1.314559e-16
[1235,] 2.938487e-11 8.160190e-17 1.508761e-11
[1236,] 3.805791e-17 5.125554e-17 1.805162e-17
[1237,] 1.793877e-16 5.102191e-17 9.286171e-17
[1238,] 5.235919e-07 1.861360e-16 3.135732e-07
[1239,] 3.168329e-11 1.613774e-16 1.934417e-11
[1240,] 7.515541e-06 7.034607e-17 2.859721e-06
[1241,] 7.121222e-16 1.765523e-16 9.648540e-16
[1242,] 7.161158e-01 3.181084e-17 2.838370e-01
[1243,] 3.021416e-15 7.333790e-17 8.551650e-16
[1244,] 5.512819e-16 8.894539e-17 3.367007e-16
[1245,] 2.120513e-12 9.099258e-16 2.874057e-11
[1246,] 3.859106e-12 8.211887e-16 4.791364e-11
[1247,] 4.967189e-12 3.494145e-16 2.398821e-11
[1248,] 7.753868e-12 6.926182e-16 8.113264e-11
[1249,] 3.280017e-12 8.991858e-16 4.467720e-11
[1250,] 8.357240e-14 4.052074e-16 2.484707e-13
[1251,] 4.119537e-08 6.743570e-17 1.550030e-08
[1252,] 3.072000e-12 3.639274e-16 1.562191e-11
[1253,] 2.828520e-12 4.108650e-16 1.664550e-11
[1254,] 1.146329e-12 6.557831e-16 1.088964e-11
[1255,] 3.091835e-11 2.829996e-17 8.903865e-12
[1256,] 2.846991e-12 3.079387e-16 1.207949e-11
[1257,] 2.447585e-12 2.850295e-16 9.498602e-12
[1258,] 2.594870e-12 2.956093e-16 1.050322e-11
[1259,] 2.046591e-12 6.007737e-16 1.798776e-11
[1260,] 3.454206e-17 5.873052e-17 8.209379e-18
[1261,] 1.425537e-12 5.379253e-16 1.112168e-11
[1262,] 2.936130e-17 4.963421e-17 1.472556e-17
[1263,] 1.360446e-12 2.974091e-16 5.540707e-12
[1264,] 8.845061e-08 1.226473e-16 4.159557e-08
[1265,] 1.965232e-12 2.794618e-16 7.413094e-12
[1266,] 1.829116e-12 2.944374e-16 7.340472e-12
[1267,] 2.031171e-12 3.181799e-16 8.925640e-12
[1268,] 1.461094e-12 3.531819e-16 7.231568e-12
[1269,] 1.577631e-12 3.231118e-16 7.063369e-12
[1270,] 1.950488e-12 3.393167e-16 9.219007e-12
[1271,] 1.140861e-13 6.436031e-17 5.168347e-14
[1272,] 5.337166e-12 1.434023e-16 8.395336e-12
[1273,] 1.257900e-13 9.938878e-17 1.409998e-13
[1274,] 3.988680e-16 2.833550e-17 7.982868e-17
[1275,] 2.911561e-17 2.838552e-17 7.307724e-18
[1276,] 1.518145e-16 7.327066e-17 4.937236e-17
[1277,] 6.291201e-17 5.476706e-17 3.161924e-17
[1278,] 4.833473e-04 3.100991e-17 1.411381e-05
[1279,] 1.234062e-11 3.263093e-16 5.557642e-11
[1280,] 3.107855e-02 4.287807e-17 3.234490e-03
[1281,] 1.873292e-01 4.072630e-17 1.418190e-02
[1282,] 4.748621e-14 5.648668e-17 2.198270e-14
[1283,] 3.022117e-14 5.891104e-17 1.326570e-14
[1284,] 1.933802e-15 6.067159e-17 6.575058e-17
[1285,] 6.972838e-15 3.507393e-17 3.342785e-16
[1286,] 2.143326e-12 3.697967e-17 2.313895e-14
[1287,] 2.574183e-14 5.860452e-17 1.120482e-14
[1288,] 8.334744e-12 2.798234e-16 2.405836e-11
[1289,] 2.209900e-12 5.659088e-17 1.534997e-13
[1290,] 1.964715e-12 5.731894e-17 1.461734e-13
[1291,] 1.265694e-12 2.125347e-16 2.438486e-12
[1292,] 9.200799e-13 5.748202e-17 8.323857e-14
[1293,] 9.615473e-13 5.644857e-17 8.130649e-14
[1294,] 8.160327e-14 3.798075e-17 2.896010e-15
[1295,] 7.788215e-13 2.396686e-16 1.807136e-12
[1296,] 6.374670e-14 4.464658e-17 2.895889e-14
[1297,] 8.171061e-13 2.481980e-16 2.014334e-12
[1298,] 7.106382e-16 4.850870e-17 2.432774e-16
[1299,] 7.978561e-12 3.828661e-16 3.733565e-11
[1300,] 7.493899e-14 3.408161e-17 5.252319e-16
[1301,] 1.705690e-13 1.018718e-16 1.652932e-15
[1302,] 2.299909e-13 8.681568e-17 2.336194e-15
[1303,] 6.503038e-12 3.920808e-16 3.152216e-11
[1304,] 4.114915e-11 6.818212e-17 1.375239e-11
[1305,] 1.162169e-15 8.195827e-17 7.505207e-16
[1306,] 5.046881e-12 1.890865e-16 5.489595e-12
[1307,] 1.928824e-15 4.897952e-17 6.979247e-16
[1308,] 5.953760e-13 3.122566e-17 8.030023e-14
[1309,] 9.508843e-16 5.967437e-17 1.019232e-16
[1310,] 8.359764e-13 2.683949e-16 2.284402e-12
[1311,] 4.054212e-17 4.150736e-17 1.220423e-17
[1312,] 6.061131e-11 6.789213e-17 1.983526e-11
[1313,] 4.022006e-17 4.139948e-17 1.238910e-17
[1314,] 3.854043e-12 6.535038e-16 3.855618e-11
[1315,] 1.291425e-06 6.780850e-16 1.394224e-05
[1316,] 5.199408e-12 1.003373e-16 5.059654e-12
[1317,] 1.423460e-11 4.959435e-17 3.513363e-12
[1318,] 1.532207e-07 1.180385e-16 2.092764e-07
[1319,] 2.808040e-17 4.149336e-17 9.113917e-18
[1320,] 7.898592e-16 7.410356e-17 5.860804e-16
[1321,] 1.751115e-15 5.137660e-17 9.775108e-16
[1322,] 7.779118e-12 3.438595e-17 7.432779e-13
[1323,] 4.295198e-03 2.591374e-16 1.486121e-02
[1324,] 2.318338e-13 1.077141e-16 2.533454e-13
[1325,] 2.434868e-11 1.804658e-16 5.235146e-11
[1326,] 4.574719e-15 7.124585e-17 2.937148e-15
[1327,] 2.159895e-13 6.182052e-17 3.048535e-14
[1328,] 1.672318e-10 2.602092e-16 5.640928e-10
[1329,] 1.024997e-13 1.279145e-16 8.858428e-14
[1330,] 1.855950e-15 6.335133e-17 1.096457e-16
[1331,] 6.546594e-14 1.032281e-16 4.011755e-14
[1332,] 1.972270e-10 6.951782e-17 7.183570e-11
[1333,] 2.256282e-10 7.381198e-17 1.006205e-10
[1334,] 3.717770e-08 2.769943e-16 1.190533e-07
[1335,] 8.050670e-14 1.814766e-16 1.301494e-13
[1336,] 5.644860e-12 5.022800e-17 1.638966e-12
[1337,] 4.151667e-14 1.681698e-16 6.317632e-14
[1338,] 4.691200e-14 1.704481e-16 7.235052e-14
[1339,] 3.126272e-10 7.044504e-17 1.188488e-10
[1340,] 2.670528e-12 2.884067e-17 1.501131e-13
[1341,] 9.810516e-12 3.892794e-17 1.454461e-12
[1342,] 3.987046e-15 3.694476e-17 5.258913e-16
[1343,] 2.985670e-05 1.070757e-16 3.370756e-05
[1344,] 5.266387e-09 8.678894e-17 2.187073e-09
[1345,] 4.527867e-08 3.187343e-16 1.752035e-07
[1346,] 4.924551e-08 3.365192e-16 2.044641e-07
[1347,] 8.206537e-04 1.152429e-16 9.895019e-04
[1348,] 7.866762e-04 1.192884e-16 9.992445e-04
[1349,] 4.447235e-15 4.027266e-17 4.653029e-16
[1350,] 1.013348e-10 6.599392e-17 3.107660e-11
[1351,] 6.214139e-12 6.162962e-17 2.711927e-12
[1352,] 2.248875e-13 1.831430e-16 4.108390e-13
[1353,] 1.371130e-12 3.543742e-17 1.952293e-13
[1354,] 2.118944e-13 1.809488e-16 3.806720e-13
[1355,] 1.154318e-10 7.960071e-17 6.195486e-11
[1356,] 5.238355e-14 5.489188e-17 1.353582e-14
[1357,] 6.342378e-09 2.794777e-17 6.939750e-11
[1358,] 1.007772e-16 9.664635e-17 7.020586e-17
[1359,] 5.899805e-16 6.459572e-17 6.525729e-17
[1360,] 4.895291e-17 1.715019e-16 3.349941e-17
[1361,] 1.776871e-10 3.798193e-17 1.133002e-11
[1362,] 1.457863e-07 1.606637e-15 4.162011e-06
[1363,] 2.410373e-07 1.644608e-16 4.293518e-07
[1364,] 8.517101e-16 8.351723e-17 5.555383e-16
[1365,] 2.111744e-08 4.722117e-16 1.460338e-07
[1366,] 4.932762e-09 9.676655e-17 2.909441e-09
[1367,] 2.948913e-15 1.328667e-15 1.211284e-14
[1368,] 2.685692e-08 1.191554e-16 3.278034e-08
[1369,] 3.234507e-08 2.102381e-16 8.639909e-08
[1370,] 1.070078e-08 8.227809e-17 7.772745e-09
[1371,] 4.270453e-14 4.899050e-17 2.322520e-14
[1372,] 1.136007e-08 4.392112e-17 2.461145e-10
[1373,] 1.440459e-08 9.427195e-17 1.296634e-08
[1374,] 1.695386e-08 6.230740e-17 7.256124e-09
[1375,] 1.612738e-13 4.154856e-17 6.218368e-14
[1376,] 1.603059e-08 7.843080e-17 1.066079e-08
[1377,] 1.668510e-08 4.251400e-17 1.357132e-09
[1378,] 1.682309e-08 4.215941e-17 1.309286e-09
[1379,] 1.212594e-08 1.033534e-16 1.260093e-08
[1380,] 9.819648e-09 9.254219e-17 8.660890e-09
[1381,] 1.994245e-13 2.302160e-16 5.872042e-13
[1382,] 1.001510e-08 4.860048e-15 7.539549e-07
[1383,] 1.607443e-08 8.219077e-17 1.159457e-08
[1384,] 1.359723e-13 7.568105e-16 9.753478e-13
[1385,] 2.355406e-08 6.853961e-17 9.106202e-09
[1386,] 5.738138e-03 8.683099e-16 8.267242e-02
[1387,] 1.411175e-13 5.503983e-16 8.027960e-13
[1388,] 7.252585e-09 6.630815e-17 2.727622e-09
[1389,] 2.046885e-13 2.306436e-16 6.026897e-13
[1390,] 1.685862e-08 9.237732e-17 1.260123e-08
[1391,] 9.006315e-09 7.920011e-17 5.100367e-09
[1392,] 7.154349e-09 1.076743e-16 7.943982e-09
[1393,] 8.021803e-14 7.360618e-17 7.434450e-14
[1394,] 2.700334e-15 5.956557e-17 1.299313e-15
[1395,] 3.481586e-17 1.026069e-16 9.399862e-18
[1396,] 3.655229e-13 3.778686e-16 1.639747e-12
[1397,] 1.666652e-13 4.646896e-17 7.755403e-14
[1398,] 2.997202e-13 3.932851e-16 1.373751e-12
[1399,] 5.508784e-17 7.148893e-17 1.860106e-17
[1400,] 3.370380e-17 1.264619e-16 1.292292e-17
[1401,] 7.481496e-03 1.722854e-15 2.321628e-01
[1402,] 4.637759e-09 1.515776e-15 1.104300e-07
[1403,] 5.564279e-03 1.664402e-15 1.661711e-01
[1404,] 2.076141e-13 4.229325e-17 8.104642e-14
[1405,] 6.480363e-03 1.870818e-15 2.194598e-01
[1406,] 1.288186e-08 9.162129e-17 9.470937e-09
[1407,] 2.201393e-08 6.869452e-17 7.897504e-09
[1408,] 5.338771e-04 6.650720e-16 5.671375e-03
[1409,] 2.792977e-04 1.670097e-15 7.595334e-03
[1410,] 3.747576e-05 1.689462e-15 9.875340e-04
[1411,] 6.288181e-17 9.063864e-17 1.072601e-17
[1412,] 8.419915e-08 4.016685e-17 1.560720e-08
[1413,] 6.364258e-07 3.446968e-16 3.290698e-06
[1414,] 5.512847e-17 3.384542e-17 8.856774e-18
[1415,] 1.401353e-12 6.021410e-16 7.765443e-12
[1416,] 1.299789e-16 4.634772e-17 2.782228e-17
[1417,] 4.718092e-14 1.088816e-12 1.018774e-11
[1418,] 7.255915e-17 5.705125e-17 3.124371e-17
[1419,] 2.262233e-09 3.894325e-15 9.710249e-08
[1420,] 5.135999e-17 5.524434e-17 2.128273e-17
[1421,] 4.989533e-11 8.999728e-16 6.297777e-10
[1422,] 5.679160e-09 1.787280e-16 1.183781e-08
[1423,] 8.841249e-11 1.255412e-14 9.823288e-09
[1424,] 1.288944e-15 3.113411e-14 3.145622e-14
[1425,] 2.288039e-15 7.476667e-17 1.244619e-15
[1426,] 6.654453e-16 1.800162e-15 3.757049e-15
[1427,] 4.760564e-16 1.021404e-13 1.213844e-14
[1428,] 1.336210e-09 3.347502e-16 6.415689e-09
[1429,] 1.304237e-15 9.232416e-16 5.449319e-15
[1430,] 4.654933e-17 1.623229e-16 2.869859e-17
[1431,] 1.341094e-17 3.062347e-17 4.284206e-18
[1432,] 6.188101e-11 2.107381e-16 1.103875e-10
[1433,] 1.984323e-17 5.068234e-17 4.114350e-18
[1434,] 4.393043e-17 4.117921e-17 1.103457e-17
[1435,] 3.861493e-17 3.292362e-17 8.900288e-18
[1436,] 4.358392e-15 1.498970e-15 2.172610e-14
[1437,] 3.156966e-14 1.768766e-16 6.932945e-14
[1438,] 1.258525e-17 3.321289e-17 4.111358e-18
[1439,] 8.255433e-16 3.839902e-17 1.541575e-16
[1440,] 1.357454e-17 4.469550e-17 5.324983e-18
[1441,] 3.784884e-16 3.807311e-17 4.525383e-17
[1442,] 1.547676e-16 3.215988e-17 2.313149e-17
[1443,] 2.245330e-16 3.748406e-17 1.647118e-17
[1444,] 4.122912e-17 3.444403e-17 9.259094e-18
[1445,] 2.570716e-16 3.164026e-17 2.571151e-17
[1446,] 2.809868e-16 6.092841e-17 1.717266e-16
[1447,] 2.974641e-16 7.637775e-17 2.409724e-16
[1448,] 4.859582e-17 6.656505e-17 3.093525e-17
[1449,] 5.037192e-17 4.292881e-17 1.644794e-17
[1450,] 1.722456e-17 4.443487e-17 5.569223e-18
[1451,] 5.189137e-17 4.307211e-17 2.433604e-17
[1452,] 1.883371e-16 6.014659e-17 1.682071e-17
[1453,] 1.745628e-17 5.549485e-17 5.242928e-18
[1454,] 2.373479e-17 4.384272e-17 6.077747e-18
[1455,] 2.119193e-16 3.293305e-17 2.403170e-17
[1456,] 1.796473e-17 4.995768e-17 5.053831e-18
[1457,] 1.918659e-17 3.162688e-17 5.022937e-18
[1458,] 1.943373e-17 6.867751e-17 4.988314e-18
[1459,] 9.944145e-15 1.160317e-16 1.144448e-14
[1460,] 6.046560e-16 3.989915e-16 1.476504e-15
[1461,] 2.362515e-15 9.455388e-16 7.806782e-15
[1462,] 1.585604e-14 1.981834e-16 2.306753e-14
[1463,] 2.505626e-17 6.037570e-17 8.455597e-18
[1464,] 6.930530e-17 6.431705e-17 7.765310e-18
[1465,] 1.445272e-14 2.489855e-16 2.424139e-14
[1466,] 9.658407e-16 2.271155e-16 1.189610e-15
[1467,] 1.736352e-17 4.717048e-17 5.538711e-18
[1468,] 4.490549e-15 3.732223e-16 9.112773e-15
[1469,] 2.437743e-15 1.417647e-16 3.703395e-15
[1470,] 5.341938e-17 3.177023e-17 1.027933e-17
[1471,] 5.941865e-17 3.282509e-17 1.076411e-17
[1472,] 3.363933e-14 1.246877e-16 4.259398e-14
[1473,] 9.498977e-15 4.227813e-17 3.405611e-15
[1474,] 3.647765e-15 3.076214e-17 4.644339e-16
[1475,] 1.777914e-17 4.605840e-17 5.618219e-18
[1476,] 5.613244e-14 5.911423e-16 2.103564e-13
[1477,] 5.985028e-15 4.302806e-16 1.721439e-14
[1478,] 4.460749e-15 4.054582e-17 1.968411e-15
[1479,] 1.593009e-15 8.860292e-17 1.636835e-15
[1480,] 4.931071e-17 3.364371e-17 1.085827e-17
[1481,] 1.309562e-11 1.819593e-16 2.761784e-11
[1482,] 3.778788e-17 7.829380e-17 1.399435e-17
[1483,] 4.990030e-17 3.163711e-17 9.387946e-18
[1484,] 2.666638e-13 5.640408e-17 1.698712e-13
[1485,] 4.430675e-17 6.680863e-17 1.603852e-17
[1486,] 1.595887e-17 8.728022e-17 5.234149e-18
[1487,] 2.063059e-17 5.743964e-17 5.171752e-18
[1488,] 1.664568e-12 6.643704e-17 1.198655e-12
[1489,] 1.914506e-17 6.766926e-17 5.224583e-18
[1490,] 2.051029e-17 7.126808e-17 5.183723e-18
[1491,] 1.855991e-17 8.794446e-17 5.354261e-18
[1492,] 4.982184e-17 5.051272e-17 1.727775e-17
[1493,] 6.315236e-12 9.761695e-17 6.837477e-12
[1494,] 1.759898e-17 5.115154e-17 5.225371e-18
[1495,] 1.500397e-11 7.208607e-17 5.781460e-12
[1496,] 1.266262e-11 3.559093e-17 1.926913e-12
[1497,] 3.914566e-17 4.756912e-17 1.338243e-17
[1498,] 4.037630e-17 4.676138e-17 1.363498e-17
[1499,] 1.644045e-17 3.464764e-17 5.130734e-18
[1500,] 1.676511e-17 3.399217e-17 5.280868e-18
[1501,] 1.696959e-17 9.930409e-17 6.078076e-18
[1502,] 1.658256e-14 9.127283e-17 1.525076e-14
[1503,] 3.990748e-17 5.016129e-17 1.444997e-17
[1504,] 2.201230e-12 3.804006e-17 4.833403e-13
[1505,] 7.641194e-13 3.374590e-17 1.450493e-13
[1506,] 1.669024e-17 4.099176e-17 4.705989e-18
[1507,] 3.687142e-13 6.058290e-17 9.367062e-15
[1508,] 8.922033e-15 3.524921e-17 1.028914e-15
[1509,] 6.174478e-16 8.449146e-17 4.890104e-16
[1510,] 3.824687e-16 3.000226e-17 7.330130e-17
[1511,] 2.701477e-16 5.996284e-17 2.346249e-17
[1512,] 1.491944e-17 1.200523e-16 3.875215e-18
[1513,] 6.493322e-17 6.021797e-17 3.182389e-17
[1514,] 2.139787e-17 3.932206e-17 4.695010e-18
[1515,] 1.588756e-17 2.835917e-17 4.458140e-18
[1516,] 4.062774e-16 3.301747e-17 8.851201e-17
[1517,] 2.585405e-17 5.777349e-17 8.280160e-18
[1518,] 1.669823e-17 1.322674e-16 3.869272e-18
[1519,] 4.512367e-16 4.079167e-17 1.831232e-16
[1520,] 1.539566e-17 6.889885e-17 3.859191e-18
[1521,] 3.951602e-16 4.055086e-17 1.593088e-16
[1522,] 4.966708e-16 5.448549e-17 2.742649e-16
[1523,] 3.146416e-17 6.671904e-17 9.602149e-18
[1524,] 4.704071e-16 3.305515e-17 1.296239e-16
[1525,] 1.334046e-17 1.550567e-16 4.127331e-18
[1526,] 7.410192e-17 3.490076e-16 8.760675e-17
[1527,] 5.289677e-16 3.055179e-17 9.790834e-17
[1528,] 4.991853e-17 2.925816e-16 5.020189e-17
[1529,] 3.174722e-16 1.199167e-16 2.897285e-16
[1530,] 2.418947e-16 4.531826e-17 1.271047e-16
[1531,] 1.520836e-17 1.180943e-16 4.132459e-18
[1532,] 1.313633e-17 4.071752e-17 3.625920e-18
[1533,] 5.058969e-16 6.591194e-17 3.118636e-16
[1534,] 7.975155e-17 1.260028e-16 5.094790e-17
[1535,] 1.239826e-17 8.826980e-17 3.730258e-18
[1536,] 2.083859e-16 2.076112e-15 7.361701e-16
[1537,] 2.752664e-16 7.914108e-16 2.316999e-15
[1538,] 2.752499e-16 1.538858e-15 4.447384e-15
[1539,] 6.878157e-17 2.700785e-16 1.315833e-17
[1540,] 6.787244e-17 2.777682e-16 1.316079e-17
[1541,] 3.988017e-15 9.518032e-17 3.810687e-15
[1542,] 1.260114e-16 3.003611e-14 6.103726e-16
[1543,] 2.354121e-17 1.050543e-16 4.024552e-18
[1544,] 7.401423e-17 1.225596e-16 4.348853e-17
[1545,] 2.219709e-16 4.225369e-16 3.780439e-16
[1546,] 6.931693e-17 6.332275e-17 1.784951e-17
[1547,] 8.611079e-17 1.234893e-16 5.488163e-17
[1548,] 9.319632e-17 1.380299e-16 5.805140e-17
[1549,] 3.337314e-15 9.143019e-17 3.099281e-15
[1550,] 2.268750e-16 1.610492e-15 8.400044e-16
[1551,] 2.443611e-16 1.133217e-15 7.740340e-16
[1552,] 2.886276e-15 8.765168e-17 2.576540e-15
[1553,] 1.456457e-17 3.174956e-17 4.776134e-18
[1554,] 4.043020e-16 3.442044e-17 1.484503e-16
[1555,] 2.801214e-15 8.633866e-17 2.472720e-15
[1556,] 2.904943e-16 6.267464e-17 1.528351e-16
[1557,] 1.414170e-17 4.015890e-17 4.458212e-18
[1558,] 1.785824e-17 6.746896e-17 5.591265e-18
[1559,] 2.493474e-17 4.497979e-16 3.324805e-17
[1560,] 7.213534e-17 9.797161e-17 3.410424e-17
[1561,] 4.521250e-17 6.261777e-17 1.248983e-17
[1562,] 1.820337e-16 2.976733e-17 4.304290e-17
[1563,] 2.345050e-17 7.025422e-17 1.344770e-17
[1564,] 4.882754e-17 2.976873e-17 1.345433e-17
[1565,] 2.365598e-17 2.916200e-17 7.476989e-18
[1566,] 1.997784e-16 2.173267e-15 3.860989e-16
[1567,] 7.783645e-17 4.968386e-17 3.486109e-17
[1568,] 1.368181e-17 7.832665e-17 3.434349e-18
[1569,] 4.024435e-17 3.483582e-17 7.867925e-18
[1570,] 1.583280e-17 6.735592e-17 5.172335e-18
[1571,] 1.300083e-17 4.143145e-17 3.651375e-18
[1572,] 9.078785e-17 3.978320e-17 2.422214e-17
[1573,] 1.050408e-17 3.385135e-17 3.349663e-18
[1574,] 1.870798e-17 2.855575e-17 5.133347e-18
[1575,] 1.339561e-17 5.084710e-17 3.590468e-18
[1576,] 1.753594e-17 3.475800e-17 4.236466e-18
[1577,] 1.327606e-17 3.543994e-17 3.534819e-18
[1578,] 1.903939e-17 7.285510e-17 5.970109e-18
[1579,] 4.121975e-17 3.691273e-17 9.168067e-18
[1580,] 1.121879e-17 3.100354e-17 3.327835e-18
[1581,] 1.139292e-17 3.475022e-17 3.302151e-18
[1582,] 1.227635e-17 2.997935e-17 3.545476e-18
[1583,] 1.038422e-17 5.071094e-17 3.589586e-18
[1584,] 1.577361e-16 8.097541e-17 3.690880e-17
[1585,] 7.018374e-16 8.141720e-17 1.448734e-16
[1586,] 1.165803e-17 2.923303e-17 3.452320e-18
[1587,] 1.295635e-17 2.999190e-17 3.677384e-18
[1588,] 1.480965e-16 3.741884e-17 2.094948e-17
[1589,] 1.201313e-17 2.857766e-17 3.561394e-18
[1590,] 1.243721e-17 3.386194e-17 3.471184e-18
[1591,] 1.230045e-17 2.887401e-17 3.608343e-18
[1592,] 5.740321e-17 6.671619e-17 2.179672e-17
[1593,] 1.079940e-17 2.813183e-17 3.452384e-18
[1594,] 1.203098e-17 2.865999e-17 3.562788e-18
[1595,] 7.911532e-17 3.553307e-17 1.732829e-17
[1596,] 1.532587e-17 3.826864e-17 3.796392e-18
[1597,] 5.983812e-17 5.775023e-17 1.721414e-17
[1598,] 6.255422e-17 3.701496e-17 1.500543e-17
[1599,] 1.180676e-17 2.895782e-17 3.503199e-18
[1600,] 1.529219e-17 2.946292e-17 4.178669e-18
[1601,] 1.491385e-17 2.905728e-17 4.146500e-18
[1602,] 7.816555e-17 3.690880e-17 1.851347e-17
[1603,] 1.378227e-17 3.413874e-17 3.641648e-18
[1604,] 5.079052e-16 2.871349e-17 8.971365e-17
[1605,] 2.219676e-17 2.829115e-17 5.963666e-18
[1606,] 1.469533e-17 3.859710e-17 4.855940e-18
[1607,] 1.425457e-17 6.802630e-17 3.390966e-18
[1608,] 2.652528e-17 6.237983e-17 5.487302e-18
[1609,] 2.423551e-17 4.679088e-17 5.936567e-18
[1610,] 2.578974e-17 8.082126e-17 9.163639e-18
[1611,] 4.339971e-17 5.628532e-17 8.830711e-18
[1612,] 1.240363e-17 3.899797e-17 3.717184e-18
[1613,] 2.169239e-17 2.882643e-17 5.634483e-18
[1614,] 1.158737e-17 3.588392e-17 3.569624e-18
[1615,] 3.671896e-17 1.193951e-16 2.262967e-17
[1616,] 2.962120e-17 5.108551e-17 6.617013e-18
[1617,] 1.983244e-17 2.000031e-16 1.163806e-17
[1618,] 4.402042e-16 7.295699e-17 2.211289e-16
[1619,] 5.123761e-16 8.144390e-17 2.995384e-16
[1620,] 1.041991e-16 6.321791e-17 4.582005e-17
[1621,] 4.871806e-17 7.452394e-17 8.805643e-18
[1622,] 2.442568e-17 1.146383e-16 1.328618e-17
[1623,] 2.896079e-17 5.658567e-17 6.546921e-18
[1624,] 9.409622e-17 3.393939e-17 1.568701e-17
[1625,] 5.479106e-17 3.019665e-17 1.409014e-17
[1626,] 3.489570e-17 5.794637e-17 1.094524e-17
[1627,] 2.829245e-16 3.262680e-17 9.281022e-17
[1628,] 3.315198e-17 4.632993e-17 9.461400e-18
[1629,] 3.315664e-17 4.615757e-17 9.434910e-18
[1630,] 1.937066e-16 3.394315e-17 6.964324e-17
[1631,] 9.733125e-16 7.099802e-17 4.082080e-16
[1632,] 2.270193e-17 4.234958e-17 7.650743e-18
[1633,] 3.878904e-17 6.010166e-17 1.371430e-17
[1634,] 1.270730e-17 6.165111e-17 3.822424e-18
[1635,] 4.329305e-16 6.323794e-17 1.735876e-16
[1636,] 3.241652e-16 3.088085e-17 7.072375e-17
[1637,] 3.679498e-16 5.965923e-17 5.750202e-17
[1638,] 6.763395e-17 6.590461e-17 1.318340e-17
[1639,] 1.552509e-16 1.537636e-16 1.762641e-17
[1640,] 1.327923e-17 4.013778e-17 4.464732e-18
[1641,] 6.497124e-17 1.135023e-16 6.927827e-17
[1642,] 4.252904e-16 4.530938e-17 5.646332e-17
[1643,] 3.117514e-17 7.043829e-17 5.737202e-18
[1644,] 1.750784e-16 5.921173e-17 7.828015e-17
[1645,] 6.696541e-17 9.459142e-17 7.884674e-18
[1646,] 6.593057e-17 8.491130e-17 7.860499e-18
[1647,] 2.999007e-16 3.328194e-17 6.257128e-17
[1648,] 6.723259e-17 6.742969e-17 4.482638e-17
[1649,] 1.022359e-16 7.317502e-17 6.925173e-17
[1650,] 1.453578e-17 7.234060e-17 3.983604e-18
[1651,] 3.047652e-15 3.611638e-17 1.007228e-16
[1652,] 8.262812e-15 3.530384e-17 1.939122e-16
[1653,] 6.073457e-17 6.110735e-17 3.676658e-17
[1654,] 3.321342e-15 3.491701e-17 8.586776e-17
[1655,] 1.134973e-16 3.419842e-17 3.022465e-17
[1656,] 3.865117e-17 5.839376e-17 8.507558e-18
[1657,] 4.691785e-17 3.318254e-17 1.751476e-17
[1658,] 4.185038e-17 7.072828e-17 1.322150e-17
[1659,] 3.436325e-16 4.946664e-17 1.755953e-16
[1660,] 4.251686e-17 5.839470e-17 2.226060e-17
[1661,] 4.352143e-17 5.697273e-17 2.251582e-17
[1662,] 5.238045e-16 8.074538e-17 3.126546e-16
[1663,] 4.203834e-17 5.870019e-17 2.294980e-17
[1664,] 1.358823e-17 6.479605e-17 3.998128e-18
[1665,] 6.693795e-15 1.785684e-16 7.352629e-15
[1666,] 2.675483e-17 1.024055e-16 1.048386e-17
[1667,] 2.884555e-17 1.767023e-16 7.336146e-18
[1668,] 3.173404e-17 2.845189e-17 7.682470e-18
[1669,] 3.160266e-17 2.786905e-17 8.102753e-18
[1670,] 3.709834e-14 5.795283e-17 2.031388e-15
[1671,] 3.316643e-17 2.812641e-17 8.183218e-18
[1672,] 2.316897e-14 5.625278e-17 1.443644e-15
[1673,] 4.788671e-14 5.016002e-17 1.724448e-15
[1674,] 3.927152e-17 3.182075e-17 8.265734e-18
[1675,] 5.655907e-14 5.669643e-17 2.327171e-15
[1676,] 6.672463e-14 5.651979e-17 2.530365e-15
[1677,] 3.463879e-17 2.962768e-17 8.758930e-18
[1678,] 6.577681e-14 6.446151e-17 3.443687e-15
[1679,] 6.018750e-14 6.667454e-17 3.533994e-15
[1680,] 3.179053e-16 6.274405e-17 1.876897e-16
[1681,] 7.651254e-15 8.921205e-17 5.626824e-15
[1682,] 2.667901e-17 2.907401e-17 6.440789e-18
[1683,] 3.380399e-14 7.448074e-17 3.352660e-15
[1684,] 5.664320e-15 9.032021e-17 4.159501e-15
[1685,] 3.150453e-14 7.726332e-17 3.461749e-15
[1686,] 3.819280e-14 7.664141e-17 3.798347e-15
[1687,] 4.531828e-14 7.569918e-17 4.102592e-15
[1688,] 3.890071e-14 7.666425e-17 3.844885e-15
[1689,] 2.673408e-17 3.314072e-17 5.758776e-18
[1690,] 4.357689e-14 8.623354e-17 5.235717e-15
[1691,] 2.477492e-17 3.061691e-17 5.770436e-18
[1692,] 4.158170e-14 7.253058e-17 3.551775e-15
[1693,] 4.143298e-14 7.832617e-17 4.157031e-15
[1694,] 6.809613e-16 5.683009e-17 3.938330e-16
[1695,] 4.357226e-17 2.930742e-17 9.419523e-18
[1696,] 4.319372e-17 3.017256e-17 8.987258e-18
[1697,] 4.374478e-17 2.918673e-17 9.499233e-18
[1698,] 4.697276e-17 3.044652e-17 9.504852e-18
[1699,] 1.418690e-15 6.170111e-17 5.728089e-16
[1700,] 3.278423e-16 4.709536e-17 1.442468e-16
[1701,] 2.772729e-17 3.590248e-17 5.654811e-18
[1702,] 2.838187e-16 6.602175e-17 1.449075e-16
[1703,] 3.739373e-16 1.157430e-16 4.031880e-16
[1704,] 2.775766e-17 3.234868e-17 6.016213e-18
[1705,] 2.842857e-17 3.319048e-17 6.022271e-18
[1706,] 2.311677e-16 5.602324e-17 1.133706e-16
[1707,] 5.065596e-16 6.598280e-17 2.162214e-16
[1708,] 2.488779e-17 3.131275e-17 5.736364e-18
[1709,] 2.992650e-16 3.263630e-17 7.097652e-17
[1710,] 2.917519e-17 2.966046e-17 7.350368e-18
[1711,] 1.168168e-13 4.880157e-17 2.520314e-15
[1712,] 7.090601e-14 3.629454e-17 7.148945e-16
[1713,] 6.976915e-14 4.452413e-17 1.398265e-15
[1714,] 1.020489e-13 3.647421e-17 8.709471e-16
[1715,] 1.890834e-13 3.928753e-17 1.565413e-15
[1716,] 3.522641e-17 2.939731e-17 1.144665e-17
[1717,] 1.536859e-17 7.924107e-17 4.257166e-18
[1718,] 4.178901e-17 2.928153e-17 1.026347e-17
[1719,] 3.058141e-13 4.901802e-17 4.008426e-15
[1720,] 5.407277e-16 4.162178e-17 2.072254e-16
[1721,] 7.766526e-16 1.122635e-16 9.539327e-16
[1722,] 8.342286e-16 1.141610e-16 1.043707e-15
[1723,] 1.549451e-14 1.172356e-16 1.424051e-14
[1724,] 1.224128e-13 4.267451e-17 1.731081e-15
[1725,] 1.577904e-14 1.046512e-16 1.367224e-14
[1726,] 4.715585e-16 5.840239e-17 2.486709e-16
[1727,] 6.613543e-16 4.394041e-17 1.746423e-16
[1728,] 4.431197e-16 3.703415e-17 1.369667e-16
[1729,] 2.201042e-14 1.027965e-16 1.871198e-14
[1730,] 2.310776e-14 1.062406e-16 2.015885e-14
[1731,] 3.309898e-17 2.773138e-17 9.066641e-18
[1732,] 2.241746e-17 3.232987e-17 5.189994e-18
[1733,] 2.615791e-14 9.209546e-17 2.057383e-14
[1734,] 6.611930e-16 5.686368e-17 3.346858e-16
[1735,] 3.236195e-16 4.332584e-17 1.198968e-16
[1736,] 3.028834e-17 2.944637e-17 7.044485e-18
[1737,] 3.564433e-16 6.965325e-17 2.087782e-16
[1738,] 3.739394e-16 7.040156e-17 2.213108e-16
[1739,] 4.788350e-13 4.988575e-17 5.345555e-15
[1740,] 2.587928e-17 3.554085e-17 5.448222e-18
[1741,] 2.991518e-13 5.353737e-17 5.354664e-15
[1742,] 2.713969e-17 3.528181e-17 5.648764e-18
[1743,] 2.821468e-14 8.487288e-17 2.057970e-14
[1744,] 8.607248e-14 6.572104e-17 4.392720e-15
[1745,] 2.898438e-17 3.631326e-17 5.821585e-18
[1746,] 8.922907e-16 5.324563e-17 4.269926e-16
[1747,] 2.045754e-14 9.739630e-17 1.666747e-14
[1748,] 2.230400e-14 1.001317e-16 1.869574e-14
[1749,] 6.677698e-16 7.403484e-17 4.219681e-16
[1750,] 3.284231e-17 3.072585e-17 7.170163e-18
[1751,] 1.542853e-13 4.027908e-17 1.512684e-15
[1752,] 2.133790e-14 9.862040e-17 1.756050e-14
[1753,] 1.304203e-17 3.652869e-17 3.561933e-18
[1754,] 4.850076e-12 3.795499e-17 4.605661e-15
[1755,] 2.661532e-17 1.469499e-16 1.144511e-17
[1756,] 2.820682e-17 6.516809e-17 1.288337e-17
[1757,] 4.256033e-16 1.288576e-16 3.843182e-16
[1758,] 3.023724e-15 6.928008e-17 1.861896e-15
[1759,] 2.853531e-13 4.055376e-17 2.031009e-15
[1760,] 2.696982e-17 2.909436e-17 6.558722e-18
[1761,] 2.370132e-12 7.711588e-17 2.677553e-14
[1762,] 2.175508e-13 1.125815e-16 2.301785e-14
[1763,] 4.575073e-13 3.650594e-17 1.719927e-15
[1764,] 2.989873e-15 8.762980e-17 2.088585e-15
[1765,] 7.448356e-16 3.556569e-17 1.982018e-16
[1766,] 5.822817e-16 3.897284e-17 1.985654e-16
[1767,] 1.045420e-13 3.458645e-17 6.379509e-16
[1768,] 8.210875e-16 6.850514e-17 5.041849e-16
[1769,] 1.929664e-17 3.880714e-17 7.462977e-18
[1770,] 4.006600e-17 2.908240e-17 8.905570e-18
[1771,] 3.505443e-17 2.824289e-17 8.473055e-18
[1772,] 3.305176e-13 3.850413e-17 1.793918e-15
[1773,] 2.360962e-15 9.603699e-17 1.833072e-15
[1774,] 4.805554e-15 1.506118e-16 6.423740e-15
[1775,] 2.161474e-17 6.403182e-17 5.715581e-18
[1776,] 4.674354e-16 3.530638e-17 1.215782e-16
[1777,] 2.516453e-15 9.544865e-17 1.877510e-15
[1778,] 3.796886e-16 3.811117e-17 1.212845e-16
[1779,] 5.847969e-16 1.072979e-16 4.673524e-16
[1780,] 5.517296e-16 3.926085e-17 1.998867e-16
[1781,] 1.614988e-16 5.921744e-17 1.088888e-16
[1782,] 1.744701e-12 3.284765e-17 1.164189e-15
[1783,] 3.788289e-17 2.885082e-17 8.642705e-18
[1784,] 6.276915e-16 9.612381e-17 4.726457e-16
[1785,] 7.686182e-16 3.508805e-17 2.171727e-16
[1786,] 3.655281e-12 3.125098e-17 1.172163e-15
[1787,] 4.188023e-16 7.658045e-17 2.652763e-16
[1788,] 3.755744e-17 2.925200e-17 8.355004e-18
[1789,] 5.402710e-16 1.191665e-16 4.618152e-16
[1790,] 5.368449e-16 1.183402e-16 4.571889e-16
[1791,] 1.229487e-12 5.852047e-17 9.177481e-15
[1792,] 1.134342e-12 5.822562e-17 8.671868e-15
[1793,] 7.365428e-14 5.971403e-17 2.994325e-15
[1794,] 3.771267e-16 8.081941e-17 3.391452e-16
[1795,] 4.141538e-15 1.472350e-16 4.210868e-15
[1796,] 2.332320e-12 5.640004e-17 1.158084e-14
[1797,] 3.607077e-13 1.845274e-16 8.342266e-13
[1798,] 3.822019e-16 8.698480e-17 3.640476e-16
[1799,] 2.778347e-17 6.284320e-17 7.035254e-18
[1800,] 3.647359e-16 1.251077e-16 4.452173e-16
[1801,] 5.907028e-16 8.803207e-17 4.174431e-16
[1802,] 3.115601e-13 3.042425e-17 4.681533e-16
[1803,] 3.034934e-15 1.106592e-16 2.446228e-15
[1804,] 3.086115e-15 6.708791e-17 1.851916e-15
[1805,] 2.526979e-16 5.992779e-17 1.548101e-16
[1806,] 3.774694e-17 9.721298e-17 1.480734e-17
[1807,] 2.660393e-17 6.348917e-17 6.774022e-18
[1808,] 3.099140e-17 4.804808e-17 8.024575e-18
[1809,] 4.797765e-16 3.283022e-17 1.567213e-16
[1810,] 2.830838e-16 5.624089e-17 1.396782e-16
[1811,] 3.107801e-16 5.781814e-17 1.575813e-16
[1812,] 4.118485e-16 3.320992e-17 1.387631e-16
[1813,] 3.901467e-16 3.937377e-17 1.240177e-16
[1814,] 8.976100e-14 3.510009e-17 6.417298e-16
[1815,] 1.792130e-15 1.179139e-16 1.923207e-15
[1816,] 5.674249e-16 2.930126e-17 1.230613e-16
[1817,] 2.613559e-16 3.981434e-17 8.619396e-17
[1818,] 2.477178e-13 3.542620e-17 7.637164e-14
[1819,] 2.724505e-16 3.928872e-17 8.740406e-17
[1820,] 3.631475e-17 2.940215e-17 9.160884e-18
[1821,] 3.348987e-17 2.930644e-17 9.186207e-18
[1822,] 7.780973e-16 8.602896e-17 4.874489e-16
[1823,] 2.866110e-17 2.822523e-17 7.211905e-18
[1824,] 3.808087e-13 3.341821e-17 7.538901e-16
[1825,] 2.875321e-17 3.125673e-17 1.027439e-17
[1826,] 2.900717e-16 3.923173e-17 9.297154e-17
[1827,] 3.669754e-13 3.173865e-17 5.451069e-16
[1828,] 3.985099e-13 3.175294e-17 5.722646e-16
[1829,] 2.241224e-13 3.256478e-17 5.246348e-16
[1830,] 1.932641e-17 7.060527e-17 6.297837e-18
[1831,] 3.191876e-17 2.962214e-17 8.102722e-18
[1832,] 3.074940e-17 2.965917e-17 7.820417e-18
[1833,] 2.793557e-17 2.999544e-17 6.467330e-18
[1834,] 2.280472e-16 4.578896e-17 9.041620e-17
[1835,] 1.050891e-14 2.915116e-17 4.899199e-17
[1836,] 1.946770e-16 5.348131e-17 9.095318e-17
[1837,] 2.326957e-16 7.034843e-17 1.330530e-16
[1838,] 2.557498e-16 3.126791e-17 7.821723e-17
[1839,] 2.823247e-17 3.586967e-17 1.017940e-17
[1840,] 3.121736e-17 7.764883e-17 7.455762e-18
[1841,] 2.448172e-16 5.051317e-17 1.099630e-16
[1842,] 1.349777e-14 3.380408e-17 3.053855e-17
[1843,] 2.889297e-15 1.020256e-16 2.217038e-15
[1844,] 2.416648e-16 5.176363e-17 1.113559e-16
[1845,] 2.378465e-16 5.345845e-17 1.131661e-16
[1846,] 1.036155e-16 4.201248e-17 3.919563e-17
[1847,] 7.189732e-16 1.268694e-16 5.709803e-16
[1848,] 2.853934e-16 5.573557e-17 1.416542e-16
[1849,] 2.975299e-16 2.900839e-17 5.848761e-17
[1850,] 1.794924e-13 2.850133e-17 1.929740e-16
[1851,] 2.569764e-16 4.402991e-17 1.055951e-16
[1852,] 2.612603e-16 8.470934e-17 1.136168e-16
[1853,] 3.196596e-16 4.575288e-17 1.375679e-16
[1854,] 3.644288e-13 3.310397e-17 9.349799e-14
[1855,] 3.286706e-17 3.250784e-17 1.214018e-17
[1856,] 2.903317e-17 3.278603e-17 1.090878e-17
[1857,] 5.018662e-15 2.931356e-17 3.146066e-17
[1858,] 3.601623e-16 4.415601e-17 1.490637e-16
[1859,] 1.815869e-17 6.716032e-17 5.040503e-18
[1860,] 2.513060e-16 3.834316e-17 7.611409e-17
[1861,] 1.497780e-17 3.455716e-17 5.203418e-18
[1862,] 1.106575e-13 2.922176e-17 9.716797e-17
[1863,] 1.663778e-17 3.274170e-17 5.530226e-18
[1864,] 2.191112e-17 7.943950e-17 5.601618e-18
[1865,] 3.952784e-17 3.121854e-17 1.360977e-17
[1866,] 1.004186e-12 3.776733e-17 1.945023e-15
[1867,] 1.746195e-16 3.081556e-17 4.883705e-17
[1868,] 2.794973e-16 4.339931e-17 1.330861e-16
[1869,] 2.611406e-17 3.287712e-17 8.819360e-18
[1870,] 1.872688e-17 7.188794e-17 6.134050e-18
[1871,] 3.766638e-16 4.184267e-17 1.471551e-16
[1872,] 4.741695e-16 5.044457e-17 2.277323e-16
[1873,] 3.940173e-16 7.973924e-17 2.553136e-16
[1874,] 1.260581e-13 2.866959e-17 1.443941e-16
[1875,] 1.084579e-13 5.821589e-17 2.593862e-15
[1876,] 2.959936e-17 4.104301e-17 1.213974e-17
[1877,] 2.837442e-17 4.565043e-17 1.244936e-17
[1878,] 1.804021e-14 3.026203e-17 1.581681e-16
[1879,] 2.101155e-16 5.522898e-17 1.014929e-16
[1880,] 2.929086e-17 2.987215e-17 9.550947e-18
[1881,] 1.135141e-14 2.210291e-16 1.612781e-14
[1882,] 2.558647e-17 3.350290e-17 9.802256e-18
[1883,] 2.405114e-17 3.444006e-17 9.311863e-18
[1884,] 1.908051e-16 4.313148e-17 6.997678e-17
[1885,] 1.882024e-16 7.078585e-17 1.075925e-16
[1886,] 2.895686e-17 3.725567e-17 1.099757e-17
[1887,] 3.118567e-17 2.890711e-17 9.585710e-18
[1888,] 2.438036e-17 2.881322e-17 7.877146e-18
[1889,] 1.977583e-16 7.615400e-17 1.189937e-16
[1890,] 1.979040e-16 6.225445e-17 1.175871e-16
[1891,] 2.379887e-17 3.089725e-17 5.615268e-18
[1892,] 2.655304e-17 2.973314e-17 6.332355e-18
[1893,] 2.650814e-14 2.882073e-17 1.375437e-16
[1894,] 3.333011e-17 3.020932e-17 7.980113e-18
[1895,] 2.813975e-17 3.605318e-17 1.140708e-17
[1896,] 2.868083e-17 3.677051e-17 1.182275e-17
[1897,] 2.202635e-16 5.984101e-17 1.277594e-16
[1898,] 2.078925e-16 8.134151e-17 1.492981e-16
[1899,] 2.876688e-17 2.804582e-17 8.585135e-18
[1900,] 3.211615e-16 4.977582e-17 1.404958e-16
[1901,] 1.207140e-14 2.924271e-17 9.317990e-17
[1902,] 4.761225e-15 6.634748e-17 7.851390e-16
[1903,] 1.516421e-15 8.908188e-17 1.019998e-15
[1904,] 3.046230e-17 2.880469e-17 9.724409e-18
[1905,] 1.804041e-14 2.874010e-17 1.117080e-16
[1906,] 3.415492e-17 4.963956e-17 1.688846e-17
[1907,] 2.091378e-14 2.892664e-17 1.290307e-16
[1908,] 3.605610e-17 3.429808e-17 1.289953e-17
[1909,] 2.254874e-16 3.685806e-17 6.874476e-17
[1910,] 2.744280e-17 2.779172e-17 8.015347e-18
[1911,] 2.774418e-17 2.762269e-17 7.797689e-18
[1912,] 2.210118e-16 5.978981e-17 7.239312e-17
[1913,] 2.852839e-17 2.769332e-17 7.598718e-18
[1914,] 3.237643e-17 3.285340e-17 1.128702e-17
[1915,] 3.107228e-17 3.657793e-17 6.119703e-18
[1916,] 2.905498e-17 2.783789e-17 7.457690e-18
[1917,] 3.040884e-17 3.791105e-17 5.841413e-18
[1918,] 2.601981e-17 3.364949e-17 5.734228e-18
[1919,] 4.931948e-14 5.552231e-17 1.892314e-15
[1920,] 2.994330e-17 3.133510e-17 6.804600e-18
[1921,] 1.223902e-16 6.754781e-17 7.767981e-17
[1922,] 2.482120e-17 2.841141e-17 6.282125e-18
[1923,] 2.484275e-16 3.586750e-17 6.377145e-17
[1924,] 1.055522e-14 2.939990e-17 4.778149e-17
[1925,] 7.172568e-14 4.220595e-17 1.143929e-15
[1926,] 4.311450e-16 5.014122e-17 1.586431e-16
[1927,] 3.277031e-17 3.290651e-17 1.112082e-17
[1928,] 2.467122e-16 8.455541e-17 1.614083e-16
[1929,] 1.696327e-15 1.958883e-16 3.407950e-15
[1930,] 2.274924e-16 3.659491e-17 7.614674e-17
[1931,] 2.999928e-17 3.494931e-17 1.188797e-17
[1932,] 2.823821e-17 3.348135e-17 1.075710e-17
[1933,] 1.614754e-14 2.925634e-17 5.879835e-17
[1934,] 1.662874e-14 2.943375e-17 5.174574e-17
[1935,] 5.211976e-16 5.216758e-17 2.011391e-16
[1936,] 5.693041e-16 5.325291e-17 2.257838e-16
[1937,] 3.018864e-17 3.470148e-17 1.191275e-17
[1938,] 2.939591e-17 4.418435e-17 1.378565e-17
[1939,] 3.747467e-17 3.813060e-17 1.505979e-17
[1940,] 2.735795e-17 3.310952e-17 9.392701e-18
[1941,] 2.631580e-17 2.777397e-17 6.940089e-18
[1942,] 2.899267e-17 3.099306e-17 6.418798e-18
[1943,] 3.607442e-16 4.907436e-17 1.277905e-16
[1944,] 2.602914e-17 3.145648e-17 9.213898e-18
[1945,] 2.260653e-17 2.887122e-17 7.298937e-18
[1946,] 7.144498e-16 1.026075e-16 5.188838e-16
[1947,] 2.281176e-17 2.889388e-17 7.373562e-18
[1948,] 3.390970e-16 4.740257e-17 1.123004e-16
[1949,] 3.282684e-16 4.737209e-17 1.086193e-16
[1950,] 3.176134e-16 7.386881e-17 1.483915e-16
[1951,] 2.456869e-17 2.866469e-17 7.808806e-18
[1952,] 2.495020e-17 2.885367e-17 8.016022e-18
[1953,] 3.719189e-17 3.732243e-17 7.669176e-18
[1954,] 2.438738e-17 2.879660e-17 7.818736e-18
[1955,] 2.412447e-17 2.975402e-17 8.081478e-18
[1956,] 2.625447e-17 2.921317e-17 8.542232e-18
[1957,] 2.628710e-17 2.898435e-17 8.441165e-18
[1958,] 2.844993e-17 2.838647e-17 8.258760e-18
[1959,] 2.555931e-17 3.074717e-17 8.900561e-18
[1960,] 2.663584e-17 2.932459e-17 8.148932e-18
[1961,] 2.856740e-17 2.831494e-17 8.136452e-18
[1962,] 2.961525e-17 2.836057e-17 7.936241e-18
[1963,] 2.253015e-17 3.620783e-17 8.940626e-18
[1964,] 1.573697e-16 6.661760e-17 5.029615e-17
[1965,] 4.185893e-17 3.493178e-17 8.648851e-18
[1966,] 5.938207e-17 5.767103e-17 1.049487e-17
[1967,] 1.766553e-17 8.667393e-17 4.821478e-18
[1968,] 2.764713e-17 3.858237e-17 1.085204e-17
[1969,] 2.197142e-17 3.427653e-17 7.816836e-18
[1970,] 2.167855e-17 3.177778e-17 7.704532e-18
[1971,] 2.189779e-17 3.359528e-17 8.202223e-18
[1972,] 2.148360e-17 3.345985e-17 8.013000e-18
[1973,] 1.565818e-17 3.124039e-17 5.442209e-18
[1974,] 1.015686e-16 1.224330e-16 1.061681e-17
[1975,] 2.491614e-17 3.172202e-17 8.953721e-18
[1976,] 1.006782e-16 1.389082e-16 1.117698e-17
[1977,] 1.304747e-16 1.148816e-16 9.560440e-18
[1978,] 1.390812e-17 5.944972e-17 6.176053e-18
[1979,] 1.878835e-17 4.590220e-17 7.722308e-18
[1980,] 2.014648e-17 4.843875e-17 8.588250e-18
[1981,] 2.601024e-17 9.141021e-17 6.219735e-18
[1982,] 1.818551e-17 7.074479e-17 9.052259e-18
[1983,] 1.848794e-16 1.403830e-16 9.121316e-18
[1984,] 2.421024e-16 1.117481e-16 8.534642e-18
[1985,] 2.458626e-17 9.182224e-17 1.627367e-17
[1986,] 2.439448e-17 2.850816e-17 7.058707e-18
[1987,] 4.933946e-16 1.351638e-16 3.871211e-16
[1988,] 1.287298e-17 2.799648e-17 3.948447e-18
[1989,] 1.287231e-17 7.283090e-17 5.620251e-18
[1990,] 1.876415e-17 4.031497e-17 7.593547e-18
[1991,] 2.042020e-17 2.902637e-17 6.126617e-18
[1992,] 1.759336e-17 6.304109e-17 8.827501e-18
[1993,] 1.314829e-17 2.903634e-17 3.951834e-18
[1994,] 2.200239e-17 2.853282e-17 6.177396e-18
[1995,] 1.795766e-17 2.964740e-17 5.738214e-18
[1996,] 1.886521e-17 2.969154e-17 6.031020e-18
[1997,] 1.787958e-17 3.053595e-17 4.793742e-18
[1998,] 2.539775e-17 3.034638e-17 6.420764e-18
[1999,] 2.059771e-17 2.985635e-17 5.549538e-18
[2000,] 1.293516e-17 3.231610e-17 3.746617e-18
[2001,] 2.303781e-17 3.332921e-17 5.404993e-18
[2002,] 2.250261e-17 3.012658e-17 5.716387e-18
[2003,] 2.443573e-17 3.026439e-17 6.067000e-18
[2004,] 2.503314e-17 3.046345e-17 6.242829e-18
[2005,] 4.488547e-17 3.392184e-17 9.420590e-18
[2006,] 4.349460e-17 2.946346e-17 8.346551e-18
[2007,] 4.266808e-17 3.343903e-17 9.065961e-18
[2008,] 7.297898e-17 3.077360e-17 1.429788e-17
[2009,] 7.772531e-17 3.089910e-17 1.543046e-17
[2010,] 7.734745e-17 3.183246e-17 1.467637e-17
[2011,] 4.723713e-17 3.183053e-17 8.379002e-18
[2012,] 3.751890e-16 8.707155e-17 1.708484e-16
[2013,] 4.346664e-17 2.953011e-17 8.339214e-18
[2014,] 7.234133e-17 2.914683e-17 1.642042e-17
[2015,] 7.193123e-17 2.960831e-17 2.190296e-17
[2016,] 1.147345e-16 2.852463e-17 3.061195e-17
[2017,] 5.028743e-17 3.121443e-17 9.951850e-18
[2018,] 3.323894e-16 1.316533e-16 2.357109e-16
[2019,] 5.260113e-17 2.794276e-17 1.370581e-17
[2020,] 7.901466e-17 2.847034e-17 2.212291e-17
[2021,] 7.066846e-14 3.153246e-17 3.026374e-16
[2022,] 2.271888e-17 3.148418e-17 7.863802e-18
[2023,] 2.140679e-17 3.455187e-17 8.038835e-18
[2024,] 1.822386e-17 2.936976e-17 5.510483e-18
[2025,] 5.375474e-17 3.065623e-17 1.698205e-17
[2026,] 4.577676e-17 2.800305e-17 1.224889e-17
[2027,] 4.389900e-17 3.649127e-17 1.074638e-17
[2028,] 3.169197e-17 1.425050e-16 2.410259e-17
[2029,] 3.328377e-17 1.958149e-16 2.879831e-17
[2030,] 6.543933e-17 7.381873e-17 1.754984e-17
[2031,] 2.679871e-16 6.380110e-17 1.125420e-16
[2032,] 6.301999e-17 6.527302e-17 3.975740e-17
[2033,] 5.074564e-17 5.393069e-17 2.910861e-17
[2034,] 1.724097e-16 6.595935e-17 7.191042e-17
[2035,] 1.897933e-16 5.986202e-17 7.246899e-17
[2036,] 1.760468e-16 6.056508e-17 6.801560e-17
[2037,] 2.074880e-16 5.863699e-17 1.409782e-16
[2038,] 2.088405e-16 1.071496e-16 1.986177e-16
[2039,] 1.970057e-16 1.020865e-16 1.805586e-16
[2040,] 2.069555e-16 1.017033e-16 1.902602e-16
[2041,] 2.995415e-17 5.625281e-17 1.526444e-17
[2042,] 1.580603e-16 5.258223e-17 7.906600e-17
[2043,] 2.687840e-17 4.491212e-17 1.165559e-17
[2044,] 2.580294e-16 8.320540e-17 2.114878e-16
[2045,] 2.830403e-16 3.418584e-17 3.065802e-17
[2046,] 1.566177e-16 1.120354e-16 1.470134e-16
[2047,] 1.841360e-16 2.079288e-16 2.363937e-16
[2048,] 3.038469e-16 3.438604e-17 3.237651e-17
[2049,] 3.120325e-16 3.287760e-17 2.917934e-17
[2050,] 1.645480e-16 2.939648e-17 1.773806e-17
[2051,] 1.656857e-16 3.052540e-17 1.108702e-17
[2052,] 2.475296e-17 4.198765e-17 1.026593e-17
[2053,] 1.605961e-16 6.366244e-17 7.832761e-17
[2054,] 1.658988e-16 7.403812e-17 8.947303e-17
[2055,] 2.592098e-17 4.130527e-17 1.068077e-17
[2056,] 1.150587e-16 1.503385e-16 1.207059e-16
[2057,] 1.564972e-16 1.441948e-16 1.687666e-16
[2058,] 1.326682e-16 2.804650e-16 2.069146e-16
[2059,] 7.433334e-17 3.455203e-17 2.901519e-17
[2060,] 1.497008e-16 2.189738e-16 1.939670e-16
[2061,] 1.643124e-15 3.124206e-17 2.035440e-17
[2062,] 2.108084e-16 8.227814e-17 1.559663e-16
[2063,] 2.378550e-16 6.009769e-17 9.157689e-17
[2064,] 2.458455e-15 2.844555e-17 5.381654e-17
[2065,] 1.346376e-17 3.555980e-17 4.404932e-18
[2066,] 2.130106e-17 4.650331e-17 9.196602e-18
[2067,] 6.221752e-16 3.255950e-17 3.246690e-17
[2068,] 2.325127e-17 4.661934e-17 1.018111e-17
[2069,] 2.615947e-17 3.991946e-17 1.048629e-17
[2070,] 2.159150e-16 4.013959e-17 9.782378e-17
[2071,] 2.627129e-16 3.636419e-17 3.540509e-17
[2072,] 2.719911e-16 4.009773e-17 4.496407e-17
[2073,] 2.509194e-16 3.843658e-17 4.119703e-17
[2074,] 1.616008e-17 6.415777e-17 7.647797e-18
[2075,] 1.914792e-17 5.037786e-17 8.655023e-18
[2076,] 4.247795e-14 3.087644e-17 1.699105e-16
[2077,] 4.775849e-17 5.383601e-17 1.634366e-17
[2078,] 4.084738e-17 3.791505e-17 7.477880e-18
[2079,] 4.048104e-14 3.316393e-17 2.985483e-16
[2080,] 2.955883e-17 1.434006e-16 2.663682e-17
[2081,] 1.073633e-16 9.557173e-17 9.722401e-17
[2082,] 3.388264e-17 6.738633e-17 1.902356e-17
[2083,] 3.243763e-16 1.004555e-16 3.430457e-16
[2084,] 7.215211e-16 3.493384e-17 6.494443e-17
[2085,] 3.018154e-17 8.347077e-17 1.280643e-17
[2086,] 1.614383e-16 6.058701e-17 5.754081e-17
[2087,] 1.819589e-16 4.066588e-17 2.949219e-17
[2088,] 4.014215e-15 4.083820e-17 2.815545e-17
[2089,] 1.913209e-17 3.287602e-17 6.059992e-18
[2090,] 4.241116e-16 4.038332e-17 3.475993e-17
[2091,] 1.244137e-17 4.111634e-17 3.444270e-18
[2092,] 2.108125e-16 3.051654e-17 4.502393e-17
[2093,] 6.308832e-15 2.505814e-16 7.081332e-15
[2094,] 4.327995e-17 4.321390e-17 6.876886e-18
[2095,] 1.864199e-17 4.573103e-17 4.227346e-18
[2096,] 6.636166e-17 3.470849e-17 2.541518e-17
[2097,] 3.266969e-17 7.269419e-17 1.463421e-17
[2098,] 2.403497e-17 3.212910e-17 6.018025e-18
[2099,] 1.485844e-17 3.620007e-17 4.360365e-18
[2100,] 1.869477e-17 3.058173e-17 5.268500e-18
[2101,] 1.703265e-17 3.490735e-17 4.977240e-18
[2102,] 2.776196e-17 3.383131e-17 6.482546e-18
[2103,] 1.187316e-17 9.072243e-17 3.327817e-18
[2104,] 2.358957e-17 5.071408e-17 5.099106e-18
[2105,] 3.003362e-17 3.752893e-17 8.286899e-18
[2106,] 3.045479e-17 6.185757e-17 5.462725e-18
[2107,] 2.256789e-17 8.556179e-17 4.407755e-18
[2108,] 1.079186e-17 3.660961e-17 3.233163e-18
[2109,] 2.577964e-17 4.548877e-17 5.666043e-18
[2110,] 2.098150e-17 4.282094e-17 5.054711e-18
[2111,] 2.999653e-17 8.719894e-17 7.551063e-18
[2112,] 1.847629e-17 7.850334e-17 3.992679e-18
[2113,] 2.812384e-17 4.081948e-17 6.261285e-18
[2114,] 1.902461e-17 3.370140e-17 5.915906e-18
[2115,] 1.806382e-17 6.788771e-17 8.117706e-18
[2116,] 1.605908e-17 4.458589e-17 4.325050e-18
[2117,] 6.171166e-17 3.046408e-17 1.618135e-17
[2118,] 5.406182e-17 5.427940e-17 1.196300e-17
[2119,] 5.545059e-17 1.752139e-16 1.181699e-17
[2120,] 1.890599e-17 3.542725e-17 4.970991e-18
[2121,] 1.484947e-17 3.935585e-17 4.243693e-18
[2122,] 5.807549e-17 1.033788e-16 1.011730e-17
[2123,] 1.379004e-17 1.346293e-16 6.894347e-18
[2124,] 1.752908e-17 3.354376e-17 4.843088e-18
[2125,] 1.756723e-17 5.913439e-17 4.010092e-18
[2126,] 4.813513e-17 4.791614e-17 9.483720e-18
[2127,] 1.795699e-17 5.228012e-17 4.490504e-18
[2128,] 1.699239e-17 4.618382e-17 4.394381e-18
[2129,] 1.430209e-17 4.076024e-17 5.317115e-18
[2130,] 1.389228e-17 4.084683e-17 5.145071e-18
[2131,] 5.057856e-17 4.833213e-17 1.299055e-17
[2132,] 2.548389e-17 6.879382e-17 4.700136e-18
[2133,] 4.461371e-17 6.107085e-17 9.365867e-18
[2134,] 5.150607e-17 1.470753e-16 1.149401e-17
[2135,] 1.604528e-17 4.693196e-17 4.366540e-18
[2136,] 1.607206e-17 9.052304e-17 3.970224e-18
[2137,] 5.576825e-17 7.380341e-17 1.548467e-17
[2138,] 1.544475e-17 4.062849e-17 3.975031e-18
[2139,] 1.967092e-17 8.315307e-17 9.672063e-18
[2140,] 1.565778e-17 1.086809e-16 4.041453e-18
[2141,] 4.951602e-17 3.409950e-17 1.812933e-17
[2142,] 2.079694e-17 5.256718e-17 4.461732e-18
[2143,] 2.444657e-17 4.227107e-17 5.406737e-18
[2144,] 1.129704e-17 7.896606e-17 4.502709e-18
[2145,] 1.105331e-17 1.514425e-16 3.535493e-18
[2146,] 2.129797e-17 7.896670e-17 6.937716e-18
[2147,] 3.529835e-17 3.503448e-17 1.084446e-17
[2148,] 1.631476e-17 3.133511e-17 5.255036e-18
[2149,] 6.776314e-17 3.118940e-17 1.459278e-17
[2150,] 5.332198e-17 3.428160e-17 1.825214e-17
[2151,] 4.629015e-17 3.146395e-17 1.203902e-17
[2152,] 4.834992e-17 3.137320e-17 1.290755e-17
[2153,] 4.710567e-17 3.147340e-17 1.222080e-17
[2154,] 3.680625e-17 3.175662e-17 1.102190e-17
[2155,] 2.464963e-16 2.923792e-17 4.734959e-17
[2156,] 3.547215e-17 3.046392e-17 7.913464e-18
[2157,] 4.082276e-17 5.023935e-17 8.114049e-18
[2158,] 2.396691e-17 9.423249e-17 9.110528e-18
[2159,] 4.280567e-17 3.484349e-17 1.567290e-17
[2160,] 6.709968e-17 3.041459e-17 1.561580e-17
[2161,] 5.522142e-17 3.477778e-17 1.925534e-17
[2162,] 2.669323e-16 3.209298e-17 9.290236e-17
[2163,] 3.040260e-16 5.337031e-17 1.284235e-16
[2164,] 2.853990e-17 3.792282e-17 7.004335e-18
[2165,] 1.329680e-17 5.075987e-17 4.121159e-18
[2166,] 1.501577e-17 3.491663e-17 4.540876e-18
[2167,] 3.474720e-17 3.300638e-17 1.338788e-17
[2168,] 2.204809e-17 3.367367e-17 7.379825e-18
[2169,] 9.435776e-17 6.383068e-17 6.080239e-17
[2170,] 2.222363e-17 3.726498e-17 8.243057e-18
[2171,] 3.230661e-17 4.238116e-17 1.368210e-17
[2172,] 6.037588e-17 6.991306e-17 3.923380e-17
[2173,] 1.921676e-17 3.738381e-17 6.393581e-18
[2174,] 2.691553e-17 4.153175e-17 1.118427e-17
[2175,] 3.050304e-17 3.978525e-17 1.277797e-17
[2176,] 1.847258e-17 4.246581e-17 7.596146e-18
[2177,] 1.556165e-17 4.514665e-17 6.367218e-18
[2178,] 2.306707e-17 3.880608e-17 9.279257e-18
[2179,] 3.654624e-17 3.777723e-17 1.480090e-17
[2180,] 6.314479e-17 7.698195e-17 2.963550e-17
[2181,] 1.299169e-17 2.790874e-17 4.099500e-18
[2182,] 1.204605e-17 3.555118e-17 3.410415e-18
[2183,] 1.173177e-17 3.553716e-17 3.366413e-18
[2184,] 1.182946e-17 3.250433e-17 3.414865e-18
[2185,] 1.547940e-17 3.440794e-17 4.778500e-18
[2186,] 1.531389e-17 6.698528e-17 4.780469e-18
[2187,] 1.206513e-17 2.841574e-17 3.651767e-18
[2188,] 1.329735e-17 3.362645e-17 3.618355e-18
[2189,] 1.517023e-17 3.034504e-17 4.975545e-18
[2190,] 1.373592e-17 7.620495e-17 4.007014e-18
[2191,] 1.163479e-17 3.091744e-17 3.446451e-18
[2192,] 1.253402e-17 5.097120e-17 4.331390e-18
[2193,] 1.708459e-17 3.499229e-17 5.324262e-18
[2194,] 1.157895e-17 3.514277e-17 3.777858e-18
[2195,] 1.251442e-17 4.573880e-17 3.399896e-18
[2196,] 1.275366e-17 3.077324e-17 4.188409e-18
[2197,] 1.541318e-17 3.353122e-17 5.498835e-18
[2198,] 1.536790e-17 3.493982e-17 4.718768e-18
[2199,] 1.596135e-17 3.501370e-17 4.805483e-18
[2200,] 1.778017e-17 3.380205e-17 5.242861e-18
[2201,] 1.194829e-17 3.058122e-17 3.757892e-18
[2202,] 1.605056e-17 2.922111e-17 4.623921e-18
[2203,] 1.640027e-17 3.476349e-17 4.937721e-18
[2204,] 1.398753e-17 4.358941e-17 3.859859e-18
[2205,] 1.032628e-17 2.988063e-17 3.315770e-18
[2206,] 1.382459e-17 5.323314e-17 4.218903e-18
[2207,] 1.034639e-17 3.648222e-17 3.272952e-18
[2208,] 1.222601e-17 6.176786e-17 3.961484e-18
[2209,] 1.420198e-17 5.509235e-17 4.274827e-18
[2210,] 1.319228e-17 7.002426e-17 3.843450e-18
[2211,] 1.622458e-17 2.980519e-17 4.660690e-18
[2212,] 1.411260e-17 6.574627e-17 4.033349e-18
[2213,] 1.392082e-17 6.356789e-17 4.015896e-18
[2214,] 1.129009e-17 2.298596e-16 3.731337e-18
[2215,] 1.116342e-17 4.350330e-17 3.634169e-18
[2216,] 1.113836e-17 9.890983e-17 3.778116e-18
[2217,] 1.654928e-17 3.376928e-17 4.978771e-18
[2218,] 1.113554e-17 3.801194e-17 3.650413e-18
[2219,] 1.094857e-17 3.814682e-17 3.288004e-18
[2220,] 1.245223e-17 4.253524e-17 3.825309e-18
[2221,] 1.067560e-17 2.818712e-17 3.350069e-18
[2222,] 1.214104e-17 4.521947e-17 3.864276e-18
[2223,] 1.298140e-17 4.071720e-17 4.483828e-18
[2224,] 7.395521e-17 3.939825e-17 1.678725e-17
[2225,] 4.934600e-17 9.827099e-17 2.156448e-17
[2226,] 1.309111e-17 6.224532e-17 3.809183e-18
[2227,] 1.233819e-17 3.336893e-17 3.745580e-18
[2228,] 1.189355e-17 3.160684e-17 3.785183e-18
[2229,] 1.394283e-17 3.426116e-17 4.181315e-18
[2230,] 1.899710e-17 6.667380e-17 4.935235e-18
[2231,] 1.073869e-17 2.891341e-17 3.295231e-18
[2232,] 1.889245e-17 2.961816e-17 5.232234e-18
[2233,] 1.201717e-17 2.976902e-17 3.604991e-18
[2234,] 1.329685e-17 3.570020e-17 3.997918e-18
[2235,] 1.406891e-17 3.407650e-17 4.016304e-18
[2236,] 1.540698e-17 3.476098e-17 4.729704e-18
[2237,] 5.675567e-17 3.930736e-17 1.285975e-17
[2238,] 1.520979e-17 3.544918e-17 4.683884e-18
[2239,] 1.125120e-17 3.746768e-17 3.524584e-18
[2240,] 1.124609e-17 3.817523e-17 3.525529e-18
[2241,] 1.102814e-17 2.898805e-17 3.447494e-18
[2242,] 1.528658e-17 3.496037e-17 4.719786e-18
[2243,] 1.435219e-17 3.600090e-17 4.519956e-18
[2244,] 4.193603e-17 4.030300e-17 9.702703e-18
[2245,] 1.283981e-17 3.145718e-17 3.693820e-18
[2246,] 3.667087e-17 4.049561e-17 8.894192e-18
[2247,] 1.128731e-17 5.216753e-17 3.715926e-18
[2248,] 3.543727e-17 3.972553e-17 8.853751e-18
[2249,] 1.219844e-17 3.294030e-17 3.857599e-18
[2250,] 2.734220e-17 7.780957e-17 9.892924e-18
[2251,] 5.440073e-17 8.976626e-17 1.074389e-17
[2252,] 1.139472e-17 2.933086e-17 3.565046e-18
[2253,] 5.768767e-17 2.788183e-17 1.354813e-17
[2254,] 2.377010e-17 7.042825e-17 7.801400e-18
[2255,] 1.117104e-17 3.234243e-17 3.559351e-18
[2256,] 3.701544e-17 5.262693e-17 8.412152e-18
[2257,] 2.719760e-17 4.358457e-17 1.100124e-17
[2258,] 1.126274e-17 3.124580e-17 3.553672e-18
[2259,] 1.050465e-16 7.434923e-17 3.054577e-17
[2260,] 3.732502e-17 7.411601e-17 1.205589e-17
[2261,] 8.469600e-17 1.059547e-16 1.467840e-17
[2262,] 1.347387e-17 4.838768e-17 3.497572e-18
[2263,] 1.205914e-17 4.359951e-17 4.140357e-18
[2264,] 1.201211e-17 4.669447e-17 4.127539e-18
[2265,] 1.434922e-17 7.343361e-17 4.046450e-18
[2266,] 1.540892e-17 4.428129e-17 4.724485e-18
[2267,] 1.199271e-17 4.339111e-17 3.913200e-18
[2268,] 4.072505e-17 6.340511e-17 8.413467e-18
[2269,] 1.307682e-17 2.873556e-17 4.222893e-18
[2270,] 1.542052e-17 3.801835e-17 5.780232e-18
[2271,] 3.296481e-17 5.087783e-17 9.063048e-18
[2272,] 4.381694e-17 4.631281e-17 1.299912e-17
[2273,] 3.488190e-17 3.389306e-17 1.308446e-17
[2274,] 1.207843e-17 3.881309e-17 4.093715e-18
[2275,] 1.038297e-17 1.000205e-16 3.571196e-18
[2276,] 1.031798e-17 1.473706e-16 3.437915e-18
[2277,] 1.121000e-17 3.704044e-17 3.604500e-18
[2278,] 1.125638e-17 5.107594e-17 3.754947e-18
[2279,] 1.474657e-17 2.833152e-17 4.693988e-18
[2280,] 1.113888e-17 3.759384e-17 3.581433e-18
[2281,] 2.287146e-17 1.929499e-16 7.139409e-18
[2282,] 1.124383e-17 3.396540e-17 3.676015e-18
[2283,] 1.113891e-17 3.995118e-17 3.646026e-18
[2284,] 1.213366e-17 3.038611e-17 3.808348e-18
[2285,] 1.303380e-17 8.716371e-17 3.773527e-18
[2286,] 1.060870e-17 2.738691e-17 3.261619e-18
[2287,] 1.216641e-17 2.755038e-17 3.742011e-18
[2288,] 1.042647e-17 7.920612e-17 3.831667e-18
[2289,] 2.372895e-17 2.600312e-16 6.995333e-18
[2290,] 1.153015e-17 3.308056e-17 3.834323e-18
[2291,] 1.195104e-17 3.151462e-17 3.852046e-18
[2292,] 1.238039e-17 6.796114e-17 3.662851e-18
[2293,] 1.389959e-17 2.962099e-17 3.932822e-18
[2294,] 1.371611e-17 2.887393e-17 3.945073e-18
[2295,] 1.148494e-17 3.030537e-17 3.658434e-18
[2296,] 1.219123e-17 2.833976e-17 3.728464e-18
[2297,] 1.186429e-17 4.137258e-17 3.506441e-18
[2298,] 1.223921e-17 2.849643e-17 3.712771e-18
[2299,] 2.622873e-17 2.032837e-16 6.737318e-18
[2300,] 1.226120e-17 3.133076e-17 3.979875e-18
[2301,] 1.160872e-17 4.406246e-17 3.527534e-18
[2302,] 1.080883e-17 3.129676e-17 3.389470e-18
[2303,] 1.025997e-17 1.108120e-16 3.645804e-18
[2304,] 5.238071e-17 8.749953e-17 1.288729e-17
[2305,] 1.150132e-17 3.850534e-17 3.520881e-18
[2306,] 2.388738e-17 5.999118e-17 6.218640e-18
[2307,] 1.181609e-17 2.997844e-17 3.752860e-18
[2308,] 1.214548e-17 3.007409e-17 3.748289e-18
[2309,] 1.287707e-17 2.029604e-16 3.729066e-18
[2310,] 2.362272e-17 1.023840e-16 6.234825e-18
[2311,] 1.355459e-17 2.843005e-17 3.919139e-18
[2312,] 2.250964e-17 2.010736e-16 7.059378e-18
[2313,] 1.235441e-17 4.400657e-17 3.777842e-18
[2314,] 1.215332e-17 4.409362e-17 3.934928e-18
[2315,] 1.378318e-17 4.535488e-17 3.766903e-18
[2316,] 1.455887e-17 4.386736e-17 4.211160e-18
[2317,] 1.182549e-17 5.163876e-17 4.197241e-18
[2318,] 1.385818e-17 4.789380e-17 3.986377e-18
[2319,] 2.180497e-17 5.440588e-17 6.765141e-18
[2320,] 1.110289e-17 1.111848e-16 4.215120e-18
[2321,] 1.119264e-17 1.156211e-16 4.295448e-18
[2322,] 1.583111e-17 3.650306e-17 4.003651e-18
[2323,] 1.146549e-17 6.267839e-17 4.123330e-18
[2324,] 1.345797e-17 5.181761e-17 3.891193e-18
[2325,] 1.141053e-17 3.268730e-17 3.739736e-18
[2326,] 1.310125e-17 4.777863e-17 3.876501e-18
[2327,] 1.320108e-17 4.861026e-17 3.883448e-18
[2328,] 1.373639e-17 4.126523e-17 3.816498e-18
[2329,] 1.505515e-17 3.186818e-17 4.659508e-18
[2330,] 2.401798e-17 4.240927e-17 6.453784e-18
[2331,] 2.219819e-17 8.690337e-17 6.751532e-18
[2332,] 1.092842e-17 1.101044e-16 4.092762e-18
[2333,] 1.455320e-17 4.701968e-17 3.518882e-18
[2334,] 1.425133e-17 3.071759e-17 4.070544e-18
[2335,] 2.212529e-17 1.291037e-16 6.984651e-18
[2336,] 2.446884e-17 9.773634e-17 6.689923e-18
[2337,] 1.357486e-17 4.523234e-17 3.980873e-18
[2338,] 1.452191e-17 4.894101e-17 4.104922e-18
[2339,] 1.185519e-17 4.331250e-17 3.686046e-18
[2340,] 3.087882e-17 7.990291e-17 1.094401e-17
[2341,] 1.286532e-17 4.209377e-17 3.898266e-18
[2342,] 1.515323e-17 3.920968e-17 3.916967e-18
[2343,] 2.517818e-17 5.260058e-17 9.831034e-18
[2344,] 1.109939e-17 3.306252e-17 3.633520e-18
[2345,] 2.468838e-17 5.224940e-17 7.530567e-18
[2346,] 2.481406e-17 5.228150e-17 7.555039e-18
[2347,] 1.148389e-17 5.998195e-17 3.855030e-18
[2348,] 1.275394e-17 3.526674e-17 4.241015e-18
[2349,] 1.341135e-17 3.500415e-17 4.456193e-18
[2350,] 4.195450e-17 3.839482e-16 2.259641e-17
[2351,] 1.340634e-16 7.387542e-17 5.100568e-17
[2352,] 1.156544e-17 5.849810e-17 3.992108e-18
[2353,] 2.861726e-17 9.784124e-17 8.552253e-18
[2354,] 4.639948e-17 1.554118e-16 3.234901e-17
[2355,] 2.846138e-17 9.369320e-17 5.121467e-18
[2356,] 2.768706e-17 9.178856e-17 5.061453e-18
[2357,] 2.674182e-17 9.917410e-17 5.007117e-18
[2358,] 2.376643e-17 9.243825e-17 4.717965e-18
[2359,] 1.150134e-15 7.183911e-17 3.257881e-16
[2360,] 4.507484e-17 4.632926e-17 1.245361e-17
[2361,] 2.420752e-17 1.383135e-16 8.893183e-18
[2362,] 1.547275e-17 3.023571e-17 5.242120e-18
[2363,] 2.079142e-17 3.072056e-17 5.266847e-18
[2364,] 2.158580e-17 3.069091e-17 5.427043e-18
[2365,] 2.181541e-17 3.008005e-17 5.542963e-18
[2366,] 1.535104e-17 2.807298e-17 4.795291e-18
[2367,] 3.299416e-17 3.851422e-17 8.942043e-18
[2368,] 1.535828e-17 2.983034e-17 4.429563e-18
[2369,] 5.785816e-16 6.073458e-17 1.259253e-16
[2370,] 3.436984e-17 4.554755e-16 4.917525e-18
[2371,] 3.850163e-17 1.624383e-16 3.772409e-17
[2372,] 3.504844e-16 5.689740e-17 1.002934e-16
[2373,] 3.531185e-17 6.569636e-17 9.169444e-18
[2374,] 5.474756e-17 4.146000e-17 1.666478e-17
[2375,] 1.050724e-17 4.919609e-17 3.795870e-18
[2376,] 3.711885e-17 6.900729e-17 9.469219e-18
[2377,] 3.793456e-17 7.223788e-17 9.497299e-18
[2378,] 3.607110e-17 7.283774e-17 9.229892e-18
[2379,] 3.630327e-17 7.536826e-17 9.199479e-18
[2380,] 1.197773e-17 2.536695e-16 6.670861e-18
[2381,] 5.995290e-17 4.165939e-17 1.833140e-17
[2382,] 1.592603e-17 1.193487e-16 9.243591e-18
[2383,] 1.213792e-17 3.203827e-16 7.155692e-18
[2384,] 1.683593e-17 4.948700e-17 6.515724e-18
[2385,] 4.169524e-17 7.138957e-17 9.971694e-18
[2386,] 1.574735e-17 1.214729e-16 5.961736e-18
[2387,] 5.671557e-17 3.977615e-17 1.416607e-17
[2388,] 1.166423e-17 2.819156e-17 3.681236e-18
[2389,] 5.693546e-17 4.504815e-17 1.978201e-17
[2390,] 5.577393e-17 4.463309e-17 1.906490e-17
[2391,] 1.108177e-17 3.346719e-17 3.325133e-18
[2392,] 4.532228e-17 4.006491e-17 1.157326e-17
[2393,] 1.573251e-17 3.456605e-17 4.306013e-18
[2394,] 6.058382e-17 4.626849e-17 2.194825e-17
[2395,] 1.616741e-17 4.743822e-17 4.662465e-18
[2396,] 1.419660e-17 4.883603e-17 4.262657e-18
[2397,] 1.300108e-17 4.742965e-17 3.965420e-18
[2398,] 1.319824e-17 4.802785e-17 3.997161e-18
[2399,] 1.292020e-17 4.443178e-17 3.993292e-18
[2400,] 1.444341e-17 4.986825e-17 4.306366e-18
[2401,] 1.305253e-17 4.487809e-17 4.011974e-18
[2402,] 6.715758e-17 5.138139e-17 2.769101e-17
[2403,] 1.144825e-17 2.841275e-17 3.707361e-18
[2404,] 1.484191e-17 4.807317e-17 4.313992e-18
[2405,] 1.411536e-17 3.350294e-17 4.023421e-18
[2406,] 1.427861e-17 4.565879e-17 5.172552e-18
[2407,] 1.051225e-17 3.940232e-17 3.252608e-18
[2408,] 1.397388e-17 3.340755e-17 4.671779e-18
[2409,] 2.524534e-17 7.362225e-17 7.692276e-18
[2410,] 1.204316e-17 3.689806e-17 3.495737e-18
[2411,] 1.411059e-17 3.026332e-17 3.923023e-18
[2412,] 1.075922e-17 3.882015e-17 3.295311e-18
[2413,] 1.037339e-17 4.351720e-17 3.312955e-18
[2414,] 1.641625e-17 3.396587e-17 5.657984e-18
[2415,] 2.044233e-17 4.040235e-17 6.345742e-18
[2416,] 1.030782e-17 5.146578e-17 3.488172e-18
[2417,] 1.267148e-17 5.385624e-17 3.551425e-18
[2418,] 3.940434e-17 5.324015e-17 1.119292e-17
[2419,] 1.269867e-17 7.625693e-17 3.838307e-18
[2420,] 2.134874e-17 4.027372e-17 6.566347e-18
[2421,] 1.454717e-17 2.988579e-17 4.005232e-18
[2422,] 1.096539e-17 3.673144e-17 3.291276e-18
[2423,] 1.367194e-17 6.908257e-17 3.968875e-18
[2424,] 1.031499e-17 6.994325e-17 3.521839e-18
[2425,] 1.281612e-16 6.384329e-17 1.975217e-17
[2426,] 8.350870e-17 7.576249e-17 1.396270e-17
[2427,] 1.066249e-17 4.118161e-17 3.493143e-18
[2428,] 2.143127e-17 4.259094e-17 6.383027e-18
[2429,] 1.894410e-17 7.794925e-17 5.332629e-18
[2430,] 1.183889e-17 4.244207e-17 3.820092e-18
[2431,] 2.165823e-17 6.598526e-17 7.032143e-18
[2432,] 2.306038e-17 2.841732e-17 6.969112e-18
[2433,] 1.428429e-17 8.434556e-17 4.133411e-18
[2434,] 2.140797e-17 4.280459e-17 7.614408e-18
[2435,] 2.493849e-17 7.447902e-17 8.194848e-18
[2436,] 1.528117e-17 9.085349e-17 4.329802e-18
[2437,] 1.417874e-17 6.426946e-17 3.842784e-18
[2438,] 1.486050e-17 9.520761e-17 4.220347e-18
[2439,] 2.485629e-17 8.173631e-17 7.509072e-18
[2440,] 1.332430e-17 3.240058e-17 4.094373e-18
[2441,] 1.478151e-17 8.561658e-17 4.266786e-18
[2442,] 2.296459e-17 3.600435e-17 6.871245e-18
[2443,] 2.274559e-17 3.492426e-17 6.648412e-18
[2444,] 1.440253e-17 5.363144e-17 4.017763e-18
[2445,] 1.361786e-17 5.807140e-17 3.884565e-18
[2446,] 2.276212e-17 3.444944e-17 6.543185e-18
[2447,] 1.599418e-17 8.005843e-17 4.536599e-18
[2448,] 1.413058e-17 8.886665e-17 4.123764e-18
[2449,] 2.361049e-17 3.468950e-17 7.045094e-18
[2450,] 1.319150e-17 3.325193e-17 4.006440e-18
[2451,] 1.297980e-17 3.428046e-17 3.901033e-18
[2452,] 1.286583e-17 9.150444e-17 3.761851e-18
[2453,] 9.695153e-17 3.844662e-17 1.500703e-17
[2454,] 1.848943e-17 4.377175e-17 5.535684e-18
[2455,] 3.070363e-17 3.959756e-17 8.354715e-18
[2456,] 1.720014e-17 6.246986e-17 5.627639e-18
[2457,] 1.380858e-17 3.759743e-17 3.667939e-18
[2458,] 1.243922e-17 3.255621e-17 3.933694e-18
[2459,] 2.297193e-17 3.911787e-17 6.365653e-18
[2460,] 2.273967e-17 3.920295e-17 6.306749e-18
[2461,] 3.928529e-17 5.607841e-17 1.103743e-17
[2462,] 1.079657e-17 4.458508e-17 3.401306e-18
[2463,] 2.100310e-17 3.872208e-17 6.129572e-18
[2464,] 1.984212e-17 3.965218e-17 5.855495e-18
[2465,] 1.065881e-17 3.864192e-17 3.439885e-18
[2466,] 4.272697e-17 7.059196e-17 1.276311e-17
[2467,] 1.343439e-17 4.573111e-17 3.425571e-18
[2468,] 1.163819e-17 2.989490e-17 3.449695e-18
[2469,] 3.479504e-17 6.283394e-17 1.027853e-17
[2470,] 2.322431e-17 6.606636e-17 8.197119e-18
[2471,] 2.207609e-17 6.509565e-17 7.684034e-18
[2472,] 1.033304e-17 3.026748e-17 3.230354e-18
[2473,] 1.036731e-17 2.826985e-17 3.227982e-18
[2474,] 1.147774e-17 3.333343e-17 3.917535e-18
[2475,] 1.037526e-17 4.714472e-17 3.314660e-18
[2476,] 2.766926e-17 8.669262e-17 1.610343e-17
[2477,] 2.112109e-17 3.485911e-17 5.791159e-18
[2478,] 2.090355e-17 3.527203e-17 5.700472e-18
[2479,] 3.271473e-17 6.020432e-17 1.219097e-17
[2480,] 2.121687e-17 3.608699e-17 4.991532e-18
[2481,] 3.353701e-17 9.213289e-17 1.401150e-17
[2482,] 1.093192e-17 3.848421e-17 3.479401e-18
[2483,] 1.415376e-17 3.709821e-17 4.578257e-18
[2484,] 4.940817e-17 3.892010e-17 1.283577e-17
[2485,] 4.703992e-17 3.891930e-17 1.243540e-17
[2486,] 3.832236e-17 1.123162e-16 1.998304e-17
[2487,] 2.014940e-17 3.465453e-17 4.978768e-18
[2488,] 1.041648e-17 3.283510e-17 3.264033e-18
[2489,] 2.027297e-17 4.288705e-17 4.545196e-18
[2490,] 4.263459e-17 3.845458e-17 1.066831e-17
[2491,] 1.110870e-17 4.115068e-17 3.814892e-18
[2492,] 3.983237e-17 4.425579e-17 1.337726e-17
[2493,] 3.224696e-17 8.316912e-17 1.275631e-17
[2494,] 4.708559e-17 4.256788e-17 1.467076e-17
[2495,] 3.820983e-17 4.315432e-17 1.233404e-17
[2496,] 1.619747e-17 3.181989e-17 4.222779e-18
[2497,] 1.603727e-17 3.197322e-17 4.188276e-18
[2498,] 1.098483e-17 3.638402e-17 3.625571e-18
[2499,] 1.577290e-17 3.202346e-17 4.142643e-18
[2500,] 1.097231e-17 3.528650e-17 3.588419e-18
[2501,] 1.094710e-17 3.585855e-17 3.536591e-18
[2502,] 1.488675e-17 4.702956e-17 4.969480e-18
[2503,] 4.366259e-17 8.138638e-17 1.778853e-17
[2504,] 1.091817e-17 3.184533e-17 3.296450e-18
[2505,] 3.953302e-17 4.394394e-17 1.316087e-17
[2506,] 4.228843e-17 4.449559e-17 1.432330e-17
[2507,] 1.091321e-17 3.751410e-17 3.553387e-18
[2508,] 1.097747e-17 3.748432e-17 3.612002e-18
[2509,] 1.682474e-17 3.669146e-17 4.139684e-18
[2510,] 1.097504e-17 5.864306e-17 3.721992e-18
[2511,] 3.859419e-17 1.046428e-16 1.896258e-17
[2512,] 1.913615e-17 3.531236e-17 4.703176e-18
[2513,] 2.315213e-17 6.722756e-17 7.618252e-18
[2514,] 1.610887e-17 3.773868e-17 3.996339e-18
[2515,] 1.051210e-17 3.115401e-17 3.256584e-18
[2516,] 1.090808e-17 6.535151e-17 3.773896e-18
[2517,] 1.098747e-17 3.659640e-17 3.710649e-18
[2518,] 2.507057e-17 6.669561e-17 8.203431e-18
[2519,] 1.091511e-17 3.747391e-17 3.658881e-18
[2520,] 1.094761e-17 3.838975e-17 3.710853e-18
[2521,] 1.114544e-17 1.655434e-16 5.022392e-18
[2522,] 1.104576e-17 9.645678e-17 3.781577e-18
[2523,] 1.616518e-17 2.998271e-17 4.937684e-18
[2524,] 1.134233e-17 3.129586e-17 3.411872e-18
[2525,] 3.449799e-17 9.939934e-17 1.616075e-17
[2526,] 1.520070e-17 5.009810e-17 4.380009e-18
[2527,] 1.087120e-17 3.098238e-17 3.435235e-18
[2528,] 1.100091e-17 3.208454e-17 3.588594e-18
[2529,] 1.031285e-17 3.500750e-17 3.264232e-18
[2530,] 1.074617e-17 3.127053e-17 3.350239e-18
[2531,] 1.354330e-17 5.914765e-17 3.987039e-18
[2532,] 3.653060e-17 1.622514e-16 2.424425e-17
[2533,] 1.590393e-17 2.868399e-17 4.767874e-18
[2534,] 1.516449e-17 3.204389e-17 5.254203e-18
[2535,] 4.206239e-17 8.037359e-17 1.822053e-17
[2536,] 3.745385e-17 3.638157e-17 8.534115e-18
[2537,] 3.983733e-17 7.265968e-17 1.605321e-17
[2538,] 4.203497e-17 7.858297e-17 1.797330e-17
[2539,] 2.189772e-17 6.973429e-17 8.381958e-18
[2540,] 1.312384e-17 4.728133e-17 4.634525e-18
[2541,] 3.749586e-17 8.149189e-17 1.610964e-17
[2542,] 3.970945e-17 6.525073e-17 8.410169e-18
[2543,] 4.937810e-17 3.659343e-17 1.334262e-17
[2544,] 4.732513e-17 6.984627e-17 9.150450e-18
[2545,] 3.809996e-17 7.311019e-17 1.264365e-17
[2546,] 4.612766e-17 3.624336e-17 9.821501e-18
[2547,] 3.371773e-17 4.488794e-17 8.106282e-18
[2548,] 4.850400e-17 7.615871e-17 2.072037e-17
[2549,] 4.849645e-17 6.714094e-17 9.536278e-18
[2550,] 2.980537e-17 4.301994e-17 8.530584e-18
[2551,] 4.300901e-17 3.683994e-17 1.201376e-17
[2552,] 4.516561e-17 3.702469e-17 1.270839e-17
[2553,] 4.544669e-17 7.320832e-17 1.862116e-17
[2554,] 1.170512e-17 5.630800e-17 3.815860e-18
[2555,] 3.847621e-17 5.404034e-17 1.278066e-17
[2556,] 3.656961e-17 7.730340e-17 1.512574e-17
[2557,] 3.593402e-17 8.346183e-17 1.595410e-17
[2558,] 1.457936e-17 3.602863e-17 4.056786e-18
[2559,] 1.241006e-17 3.972037e-17 4.201803e-18
[2560,] 3.846434e-17 6.404568e-17 1.386156e-17
[2561,] 3.503646e-17 4.451956e-17 8.865565e-18
[2562,] 2.307086e-17 7.434192e-17 4.565302e-18
[2563,] 4.387174e-17 8.745736e-17 5.895237e-18
[2564,] 1.932636e-17 9.998609e-17 4.238391e-18
[2565,] 1.893861e-17 1.061524e-16 4.204338e-18
[2566,] 1.198240e-17 1.032301e-16 3.399243e-18
[2567,] 1.602798e-17 2.992930e-17 4.744556e-18
[2568,] 1.160499e-17 1.045906e-16 3.432170e-18
[2569,] 1.123371e-17 9.937809e-17 3.476109e-18
[2570,] 1.559500e-17 7.268335e-17 3.550490e-18
[2571,] 6.789673e-17 6.625093e-17 2.581902e-17
[2572,] 1.956312e-17 7.283301e-17 3.933489e-18
[2573,] 5.031082e-17 5.152446e-17 1.029436e-17
[2574,] 2.711468e-17 3.555832e-17 5.521067e-18
[2575,] 4.367516e-17 3.140782e-17 9.290152e-18
[2576,] 3.810871e-17 6.692749e-17 1.318631e-17
[2577,] 3.994734e-17 5.171245e-17 7.688255e-18
[2578,] 3.175805e-17 4.133909e-17 9.622839e-18
[2579,] 4.312784e-17 4.333287e-17 1.313964e-17
[2580,] 2.324150e-17 1.738663e-16 5.201274e-18
[2581,] 2.151113e-17 1.158679e-16 5.183514e-18
[2582,] 1.921320e-17 2.986922e-16 6.112179e-18
[2583,] 3.308899e-17 7.455387e-17 1.099672e-17
[2584,] 3.050176e-17 4.046404e-17 1.099474e-17
[2585,] 2.378516e-17 6.443932e-17 7.466611e-18
[2586,] 1.520066e-17 1.652398e-16 5.080325e-18
[2587,] 2.203121e-17 9.619465e-17 1.090252e-17
[2588,] 1.263509e-16 1.400890e-16 9.833508e-18
[2589,] 1.411357e-17 4.260950e-17 5.331383e-18
[2590,] 3.636095e-17 7.920677e-17 1.323021e-17
[2591,] 2.476501e-16 4.721909e-17 2.847508e-17
[2592,] 4.607962e-17 3.959493e-17 1.167929e-17
[2593,] 1.992619e-17 7.871946e-17 1.054818e-17
[2594,] 2.801399e-17 8.187321e-17 8.162561e-18
[2595,] 2.842945e-17 7.031257e-17 8.612337e-18
[2596,] 4.484113e-17 3.853400e-17 1.095679e-17
[2597,] 2.610438e-17 6.039547e-17 9.451183e-18
[2598,] 1.576777e-17 1.432693e-16 4.333339e-18
[2599,] 2.403722e-17 1.211427e-16 5.996260e-18
[2600,] 2.291826e-17 5.622660e-17 6.912418e-18
[2601,] 4.974245e-17 1.463337e-16 5.677409e-17
[2602,] 1.088882e-17 2.907047e-16 4.518126e-18
[2603,] 4.560023e-17 4.687198e-17 1.138874e-17
[2604,] 5.055251e-17 4.153463e-17 1.402809e-17
[2605,] 4.956090e-17 5.684644e-17 2.726360e-17
[2606,] 1.113227e-17 3.828448e-16 5.804946e-18
[2607,] 5.408616e-17 4.572209e-17 2.546670e-17
[2608,] 2.069712e-17 8.699742e-17 6.457161e-18
[2609,] 2.015842e-17 8.805338e-17 6.364499e-18
[2610,] 7.282830e-17 4.960550e-17 3.708152e-17
[2611,] 6.250274e-17 5.249931e-17 3.325550e-17
[2612,] 1.610295e-17 9.612774e-17 4.617800e-18
[2613,] 2.304822e-17 8.831675e-17 6.869905e-18
[2614,] 1.147996e-17 2.877506e-16 6.263899e-18
[2615,] 5.299929e-17 9.043529e-17 4.147972e-17
[2616,] 1.352401e-17 2.065752e-16 8.302525e-18
[2617,] 1.161562e-17 7.178387e-16 7.427029e-18
[2618,] 6.927611e-17 1.200868e-16 7.032402e-17
[2619,] 1.180861e-17 4.464207e-16 7.224269e-18
[2620,] 1.329142e-17 1.938561e-16 7.925474e-18
[2621,] 1.940573e-17 6.983143e-17 6.088195e-18
[2622,] 2.604941e-17 4.669117e-17 1.224063e-17
[2623,] 1.822697e-17 5.445882e-17 8.613452e-18
[2624,] 1.734634e-17 5.851030e-17 4.120577e-18
[2625,] 6.047389e-17 7.097423e-17 1.497823e-17
[2626,] 1.472516e-17 1.262560e-16 8.562833e-18
[2627,] 1.693816e-17 9.398571e-17 9.677154e-18
[2628,] 1.440389e-17 9.979259e-17 7.688051e-18
[2629,] 1.610563e-17 9.319843e-17 3.989472e-18
[2630,] 8.899443e-17 5.247678e-17 4.826974e-17
[2631,] 7.624062e-17 4.464273e-17 3.520200e-17
[2632,] 8.582081e-17 4.623583e-17 4.104860e-17
[2633,] 8.551594e-17 4.970217e-17 4.423760e-17
[2634,] 1.070487e-16 4.569285e-17 5.023910e-17
[2635,] 1.183463e-17 5.368778e-16 7.546459e-18
[2636,] 9.971327e-17 4.460212e-17 4.622500e-17
[2637,] 1.250217e-17 8.429090e-16 9.545433e-18
[2638,] 1.040915e-16 2.548314e-16 1.959769e-16
[2639,] 1.181104e-17 3.000089e-17 3.683857e-18
[2640,] 1.603742e-17 1.202052e-16 7.193329e-18
[2641,] 1.861105e-17 1.539617e-16 5.334325e-18
[2642,] 1.895542e-17 1.527233e-16 5.302363e-18
[2643,] 1.619553e-17 1.229908e-16 6.427171e-18
[2644,] 1.971203e-17 2.822229e-16 5.558999e-18
[2645,] 2.024465e-17 1.865010e-16 5.175386e-18
[2646,] 1.952639e-17 1.481255e-15 6.333752e-18
[2647,] 1.108139e-17 3.527821e-17 3.518495e-18
[2648,] 2.682347e-17 7.976237e-16 3.535068e-18
[2649,] 1.734429e-17 3.352258e-17 5.037163e-18
[2650,] 1.754058e-17 7.893291e-16 6.861761e-18
[2651,] 1.724507e-17 1.825547e-16 5.951948e-18
[2652,] 1.649712e-17 1.738248e-16 6.588511e-18
[2653,] 1.638393e-17 1.886369e-16 6.903512e-18
[2654,] 3.688000e-17 6.331228e-17 1.225597e-17
[2655,] 5.259995e-17 6.114524e-17 2.498981e-17
[2656,] 1.585258e-16 6.827211e-17 1.671550e-17
[2657,] 2.712510e-17 3.786466e-17 5.409199e-18
[2658,] 1.520274e-17 4.752413e-17 4.928432e-18
[2659,] 4.433377e-17 7.250323e-17 1.474802e-17
[2660,] 1.442748e-17 3.340515e-17 4.692551e-18
[2661,] 3.078748e-17 5.925503e-17 9.308253e-18
[2662,] 1.989853e-17 8.881017e-17 7.867039e-18
[2663,] 1.637102e-17 4.764135e-17 5.291650e-18
[2664,] 1.753017e-17 5.042345e-17 5.649772e-18
[2665,] 1.483871e-17 4.625871e-17 5.057132e-18
[2666,] 2.119374e-17 8.743594e-17 8.399677e-18
[2667,] 3.001760e-17 2.999081e-16 1.693114e-17
[2668,] 1.817359e-17 6.535539e-17 5.763410e-18
[2669,] 1.924693e-17 6.566776e-17 7.561072e-18
[2670,] 1.043904e-17 6.157368e-17 3.698219e-18
[2671,] 1.425132e-17 3.113283e-17 4.340296e-18
[2672,] 1.768447e-17 6.971441e-17 5.731210e-18
[2673,] 1.707577e-17 8.369069e-17 5.845484e-18
[2674,] 1.583347e-17 4.313918e-17 4.660782e-18
[2675,] 2.801051e-17 5.337957e-17 7.931345e-18
[2676,] 2.103924e-17 1.448190e-16 5.089972e-18
[2677,] 3.018232e-17 3.550467e-16 1.865872e-17
[2678,] 1.438367e-17 3.386472e-17 4.424352e-18
[2679,] 4.681289e-17 7.191682e-17 1.499025e-17
[2680,] 1.522753e-17 9.064952e-17 5.177055e-18
[2681,] 1.523475e-17 9.241392e-17 5.202809e-18
[2682,] 1.537840e-17 9.685004e-17 5.409076e-18
[2683,] 1.571444e-17 5.858391e-17 5.158211e-18
[2684,] 2.549394e-17 6.913919e-17 8.029250e-18
[2685,] 2.094914e-17 9.687422e-17 5.478955e-18
[2686,] 1.427981e-17 3.661456e-17 4.293823e-18
[2687,] 1.444994e-17 5.482945e-17 4.448208e-18
[2688,] 1.586977e-17 2.795532e-17 4.731349e-18
[2689,] 1.605944e-17 5.996581e-17 6.199150e-18
[2690,] 3.200779e-17 3.804212e-17 8.786927e-18
[2691,] 3.882291e-17 4.474281e-17 1.396024e-17
[2692,] 2.542052e-17 7.429870e-17 1.483965e-17
[2693,] 3.265455e-17 5.661281e-17 1.735372e-17
[2694,] 3.946688e-17 3.780648e-17 1.701128e-17
[2695,] 1.435604e-17 4.237254e-17 4.865077e-18
[2696,] 3.189747e-17 7.370080e-17 9.696461e-18
[2697,] 4.406270e-17 3.774576e-17 1.073532e-17
[2698,] 1.999897e-17 3.384307e-17 7.646520e-18
[2699,] 2.474817e-17 3.195751e-17 9.080387e-18
[2700,] 1.414020e-17 4.949329e-17 5.228564e-18
[2701,] 5.081612e-17 3.786748e-17 1.201837e-17
[2702,] 2.391640e-17 7.749962e-17 8.243141e-18
[2703,] 4.320585e-17 3.950204e-17 1.207620e-17
[2704,] 1.109649e-17 1.348410e-16 3.524452e-18
[2705,] 1.475698e-17 3.232642e-17 4.349004e-18
[2706,] 2.004497e-17 4.991050e-17 5.391233e-18
[2707,] 7.001874e-17 9.158694e-17 1.686701e-17
[2708,] 1.887205e-17 3.472974e-17 5.330920e-18
[2709,] 1.871937e-17 3.543088e-17 5.426484e-18
[2710,] 2.284571e-17 5.155149e-17 5.332465e-18
[2711,] 2.832608e-17 7.546193e-17 8.226882e-18
[2712,] 2.145260e-17 3.313929e-17 5.238209e-18
[2713,] 3.545428e-17 3.456186e-17 8.494500e-18
[2714,] 1.862517e-17 3.106722e-17 5.266341e-18
[2715,] 1.649017e-17 2.772574e-17 4.920325e-18
[2716,] 1.951031e-17 3.316669e-17 5.352828e-18
[2717,] 1.968618e-17 3.420536e-17 5.309568e-18
[2718,] 1.715888e-17 4.542638e-17 4.792458e-18
[2719,] 1.698242e-17 4.607085e-17 4.726024e-18
[2720,] 2.802598e-17 8.493774e-17 9.537886e-18
[2721,] 4.221720e-17 4.902007e-17 9.593335e-18
[2722,] 2.621313e-17 2.949115e-17 8.699153e-18
[2723,] 4.348115e-17 4.735902e-17 1.006624e-17
[2724,] 2.845974e-17 7.853635e-17 8.171456e-18
[2725,] 2.135043e-17 2.927130e-17 5.807675e-18
[2726,] 3.601994e-17 4.671283e-17 8.968982e-18
[2727,] 3.694563e-17 4.821748e-17 8.995825e-18
[2728,] 2.236925e-17 2.800730e-17 6.394431e-18
[2729,] 5.332456e-17 3.710958e-17 1.211076e-17
[2730,] 3.294765e-17 4.630077e-17 8.363412e-18
[2731,] 2.646996e-17 2.943839e-17 7.478255e-18
[2732,] 1.641665e-17 9.390193e-17 4.521555e-18
[2733,] 3.358991e-17 4.363743e-17 9.243413e-18
[2734,] 3.806095e-17 3.325149e-17 1.274759e-17
[2735,] 3.165353e-17 4.723452e-17 7.974272e-18
[2736,] 6.576770e-17 4.705816e-17 2.013704e-17
[2737,] 3.626072e-17 3.244214e-17 1.090300e-17
[2738,] 7.708242e-17 6.404966e-17 2.115109e-17
[2739,] 2.521540e-17 8.599468e-17 9.206963e-18
[2740,] 1.543872e-17 3.027982e-17 4.942443e-18
[2741,] 2.851541e-17 4.663548e-17 6.167347e-18
[2742,] 3.142114e-17 3.327967e-17 7.844988e-18
[2743,] 2.866097e-17 3.146406e-17 7.471310e-18
[2744,] 2.959612e-17 3.207141e-17 7.493243e-18
[2745,] 2.623291e-17 4.713743e-17 6.037013e-18
[2746,] 2.483183e-17 6.911089e-17 8.067153e-18
[2747,] 1.948507e-17 8.183674e-17 6.591938e-18
[2748,] 2.985814e-17 2.820107e-17 8.625894e-18
[2749,] 5.242035e-17 7.053435e-17 1.438664e-17
[2750,] 3.292978e-17 5.539775e-17 7.345316e-18
[2751,] 3.607825e-17 3.221416e-17 8.829291e-18
[2752,] 3.668433e-17 3.240183e-17 8.878970e-18
[2753,] 4.143726e-17 3.315646e-17 9.866975e-18
[2754,] 3.951587e-17 3.173803e-17 1.082527e-17
[2755,] 4.342029e-17 3.284038e-17 1.038701e-17
[2756,] 3.937770e-17 3.783172e-17 9.822372e-18
[2757,] 3.222159e-17 4.571153e-17 8.029166e-18
[2758,] 3.475445e-17 4.514209e-17 8.644788e-18
[2759,] 5.176309e-17 5.071449e-17 9.888863e-18
[2760,] 3.550480e-17 5.675660e-17 7.539768e-18
[2761,] 2.823606e-17 7.368754e-17 9.018995e-18
[2762,] 5.586527e-17 3.817678e-17 1.394145e-17
[2763,] 5.856788e-17 4.229829e-17 1.879947e-17
[2764,] 2.877526e-17 6.331769e-17 8.840574e-18
[2765,] 2.664814e-17 7.380198e-17 8.695318e-18
[2766,] 2.741310e-17 4.870126e-17 8.281987e-18
[2767,] 2.576269e-17 7.383825e-17 8.431975e-18
[2768,] 6.982248e-17 3.405600e-17 2.271842e-17
[2769,] 8.116224e-17 4.078185e-17 1.908604e-17
[2770,] 3.029200e-17 6.521472e-17 9.041631e-18
[2771,] 5.006661e-17 4.332686e-17 1.196793e-17
[2772,] 6.489864e-17 3.580346e-17 1.483239e-17
[2773,] 6.003087e-17 3.107163e-17 1.659584e-17
[2774,] 6.875293e-17 4.659211e-17 1.366071e-17
[2775,] 8.141876e-17 4.201192e-17 1.911987e-17
[2776,] 2.972711e-16 3.829378e-17 6.438514e-17
[2777,] 9.908718e-17 4.389746e-17 2.110020e-17
[2778,] 1.025962e-16 4.132118e-17 2.415853e-17
[2779,] 9.117285e-17 4.078580e-17 2.175156e-17
[2780,] 8.207361e-17 4.302281e-17 2.007177e-17
[2781,] 8.315919e-17 4.160332e-17 1.983210e-17
[2782,] 2.812371e-17 6.863953e-17 9.435421e-18
[2783,] 1.288675e-16 3.197863e-17 3.656103e-17
[2784,] 2.678973e-17 7.430532e-17 8.691563e-18
[2785,] 2.485420e-17 3.414686e-17 7.057963e-18
[2786,] 2.669047e-17 6.373252e-17 8.393899e-18
[2787,] 9.473969e-17 3.696612e-17 1.768115e-17
[2788,] 2.780325e-17 7.121758e-17 9.045052e-18
[2789,] 3.610572e-17 6.717127e-17 8.880547e-18
[2790,] 7.479512e-17 4.321205e-17 1.950350e-17
[2791,] 1.408469e-16 3.515755e-17 4.458104e-17
[2792,] 3.338003e-17 4.327516e-17 8.478249e-18
[2793,] 3.221028e-17 7.614681e-17 1.029440e-17
[2794,] 1.574155e-16 4.679643e-17 2.865716e-17
[2795,] 4.608232e-17 4.774526e-17 9.994348e-18
[2796,] 2.304835e-17 5.687840e-17 4.538326e-18
[2797,] 4.970644e-17 5.028791e-17 1.071276e-17
[2798,] 5.028158e-17 4.058752e-17 1.228941e-17
[2799,] 7.603657e-17 9.450413e-17 1.754219e-17
[2800,] 2.559230e-17 3.535287e-17 5.818891e-18
[2801,] 9.083722e-17 4.245234e-17 2.890790e-17
[2802,] 1.052726e-17 1.488806e-16 3.838344e-18
[2803,] 3.351784e-17 6.955904e-17 1.051440e-17
[2804,] 2.399835e-17 1.291173e-16 4.398290e-18
[2805,] 3.025136e-17 7.222410e-17 5.710916e-18
[2806,] 3.281252e-17 6.810471e-17 1.071020e-17
[2807,] 5.194586e-17 4.196496e-17 6.753702e-18
[2808,] 3.616784e-17 4.546544e-17 8.377897e-18
[2809,] 3.341574e-17 7.660242e-17 1.028981e-17
[2810,] 2.919743e-17 3.943638e-17 5.746768e-18
[2811,] 3.256328e-17 7.785338e-17 1.023430e-17
[2812,] 3.461584e-17 6.763390e-17 1.169948e-17
[2813,] 3.413781e-17 6.986345e-17 1.154014e-17
[2814,] 1.892770e-17 4.311035e-17 4.726337e-18
[2815,] 1.093647e-17 1.326390e-16 4.156471e-18
[2816,] 4.569902e-17 4.863907e-17 1.984251e-17
[2817,] 2.410012e-17 3.038951e-17 6.094513e-18
[2818,] 1.707034e-17 3.165319e-17 5.185949e-18
[2819,] 3.279093e-17 7.035195e-17 1.032243e-17
[2820,] 3.279939e-17 7.127968e-17 1.124373e-17
[2821,] 3.486252e-17 7.023213e-17 1.187497e-17
[2822,] 3.191004e-17 4.662431e-17 1.431906e-17
[2823,] 1.029130e-17 2.922740e-17 3.255632e-18
[2824,] 3.277613e-17 7.042485e-17 1.129561e-17
[2825,] 1.071332e-17 3.732383e-17 3.445885e-18
[2826,] 1.045299e-17 3.777642e-17 3.364359e-18
[2827,] 1.202975e-17 7.201589e-17 5.134058e-18
[2828,] 1.340106e-17 4.090171e-17 5.107903e-18
[2829,] 1.071063e-17 3.315443e-17 3.426049e-18
[2830,] 3.065699e-17 8.992935e-17 9.933725e-18
[2831,] 3.284330e-17 6.940976e-17 1.043771e-17
[2832,] 1.236544e-17 4.564000e-17 4.784002e-18
[2833,] 3.312536e-17 6.914839e-17 1.049941e-17
[2834,] 1.094667e-17 3.520115e-17 3.751221e-18
[2835,] 3.328736e-17 6.898259e-17 1.059017e-17
[2836,] 1.220361e-17 3.027570e-17 3.966062e-18
[2837,] 1.173643e-17 3.061045e-17 3.847309e-18
[2838,] 3.482147e-17 6.914730e-17 1.094421e-17
[2839,] 1.198209e-17 3.007750e-17 3.881755e-18
[2840,] 3.175046e-17 5.339168e-17 9.312133e-18
[2841,] 1.156018e-17 3.468142e-17 4.003262e-18
[2842,] 3.184806e-17 5.351216e-17 9.325206e-18
[2843,] 3.155763e-17 5.390951e-17 9.324969e-18
[2844,] 3.409957e-17 6.899703e-17 1.079627e-17
[2845,] 8.020290e-17 4.369619e-17 1.832264e-17
[2846,] 3.011681e-17 4.527565e-17 1.109293e-17
[2847,] 1.242266e-17 4.009206e-17 4.626106e-18
[2848,] 1.809691e-17 3.284299e-17 6.352896e-18
[2849,] 1.420939e-17 3.503973e-17 4.315572e-18
[2850,] 1.203052e-17 3.986130e-17 3.649786e-18
[2851,] 3.349413e-17 7.771488e-17 1.223927e-17
[2852,] 2.133001e-17 2.081043e-16 1.771038e-17
[2853,] 2.695911e-17 7.171540e-17 1.170449e-17
[2854,] 4.662534e-17 9.661502e-17 2.012854e-17
[2855,] 8.372824e-17 3.175565e-17 8.894704e-18
[2856,] 3.219410e-17 1.524763e-16 8.869244e-18
[2857,] 1.351525e-17 4.817190e-17 5.614333e-18
[2858,] 1.426709e-17 6.217591e-17 6.598952e-18
[2859,] 1.173193e-17 4.629414e-17 4.537404e-18
[2860,] 9.290264e-17 3.191239e-17 9.012630e-18
[2861,] 3.239128e-17 6.896336e-17 1.034686e-17
[2862,] 3.362519e-17 6.928139e-17 1.059318e-17
[2863,] 1.586731e-16 6.849150e-17 4.683603e-17
[2864,] 3.286153e-17 6.887743e-17 1.048354e-17
[2865,] 3.270102e-17 6.883509e-17 1.045782e-17
[2866,] 6.793762e-17 2.957006e-17 9.164685e-18
[2867,] 4.357956e-17 4.453251e-17 9.395170e-18
[2868,] 3.306852e-17 6.907660e-17 1.049621e-17
[2869,] 2.682577e-17 3.031451e-17 7.142075e-18
[2870,] 2.786354e-17 5.221793e-17 5.787025e-18
[2871,] 2.564718e-17 4.008699e-17 7.797903e-18
[2872,] 2.623612e-17 3.956287e-17 6.764418e-18
[2873,] 1.931227e-17 3.967645e-17 5.883155e-18
[2874,] 2.752669e-17 4.538989e-17 6.413167e-18
[2875,] 2.487644e-17 5.595839e-17 1.208597e-17
[2876,] 1.666422e-17 2.808068e-17 4.712019e-18
[2877,] 3.223412e-17 7.282861e-17 1.021402e-17
[2878,] 4.260742e-17 2.892454e-17 8.381233e-18
[2879,] 2.221127e-17 4.437988e-17 6.915525e-18
[2880,] 2.046650e-17 3.657204e-17 6.258449e-18
[2881,] 3.445600e-17 3.011449e-17 7.416567e-18
[2882,] 3.229023e-17 8.148948e-17 5.888322e-18
[2883,] 9.106354e-16 9.437546e-17 8.620339e-17
[2884,] 1.883795e-17 4.511769e-17 4.098767e-18
[2885,] 3.386143e-17 6.938197e-17 1.066139e-17
[2886,] 1.558794e-17 3.165355e-17 5.506700e-18
[2887,] 3.456321e-17 9.475001e-17 7.353356e-18
[2888,] 1.807304e-17 4.507284e-17 7.673762e-18
[2889,] 2.124403e-17 3.735786e-17 8.675489e-18
[2890,] 3.321109e-17 7.682665e-17 1.034147e-17
[2891,] 2.370534e-17 7.074060e-17 7.625718e-18
[2892,] 2.123014e-17 3.377559e-17 8.085049e-18
[2893,] 2.185055e-17 4.868695e-17 5.420592e-18
[2894,] 3.353433e-17 7.087600e-17 1.045702e-17
[2895,] 3.024473e-17 7.414118e-17 9.785215e-18
[2896,] 2.189952e-17 4.135435e-17 4.603555e-18
[2897,] 3.625919e-17 4.278422e-17 8.105001e-18
[2898,] 3.343376e-17 6.994203e-17 1.055881e-17
[2899,] 3.307489e-17 6.990884e-17 1.047641e-17
[2900,] 3.370749e-17 4.774433e-17 5.816544e-18
[2901,] 3.320505e-17 6.323012e-17 9.599157e-18
[2902,] 1.882376e-17 8.162268e-17 3.719439e-18
[2903,] 2.089265e-17 7.706964e-17 4.551686e-18
[2904,] 2.801546e-17 4.974670e-17 8.309282e-18
[2905,] 3.029422e-17 8.573765e-17 4.666392e-18
[2906,] 2.437678e-17 8.624778e-17 4.164014e-18
[2907,] 2.214777e-17 8.296315e-17 4.106234e-18
[2908,] 2.109268e-17 5.014635e-17 4.376254e-18
[2909,] 3.448492e-17 6.704561e-17 1.163011e-17
[2910,] 3.096978e-17 3.541867e-17 9.573046e-18
[2911,] 3.397274e-17 7.862185e-17 6.140072e-18
[2912,] 2.416106e-17 6.201128e-17 5.295917e-18
[2913,] 1.515691e-17 2.857676e-17 4.583797e-18
[2914,] 2.208540e-17 4.243766e-17 6.135950e-18
[2915,] 2.907318e-17 3.750149e-17 7.046083e-18
[2916,] 1.039579e-17 1.336558e-16 3.543922e-18
[2917,] 7.717105e-17 9.419828e-17 1.046880e-17
[2918,] 3.339951e-17 5.946057e-17 1.002804e-17
[2919,] 2.338223e-17 3.793318e-17 6.817836e-18
[2920,] 3.275337e-17 5.997102e-17 9.585631e-18
[2921,] 2.126243e-17 6.139369e-17 4.739851e-18
[2922,] 2.440277e-17 7.172720e-17 7.955910e-18
[2923,] 3.099340e-17 5.984942e-17 9.238611e-18
[2924,] 1.618953e-17 3.408771e-17 6.076167e-18
[2925,] 3.604537e-17 6.939599e-17 1.119216e-17
[2926,] 2.409217e-17 7.147582e-17 7.697988e-18
[2927,] 4.759780e-16 9.280888e-17 1.090967e-17
[2928,] 3.421513e-17 7.665817e-17 1.047152e-17
[2929,] 2.735545e-17 3.651492e-17 7.201327e-18
[2930,] 1.848558e-17 5.944943e-17 4.203832e-18
[2931,] 3.188832e-17 3.723149e-17 7.944822e-18
[2932,] 3.490028e-17 7.116653e-17 1.069634e-17
[2933,] 2.228853e-17 3.799435e-17 9.175634e-18
[2934,] 1.789950e-17 2.916741e-17 5.542241e-18
[2935,] 7.468389e-17 6.297985e-17 9.780941e-18
[2936,] 1.932023e-16 7.111469e-17 5.192014e-17
[2937,] 1.168805e-16 5.492728e-17 9.159831e-18
[2938,] 6.902242e-17 9.914916e-17 9.786425e-18
[2939,] 2.920727e-17 6.693886e-17 6.722629e-18
[2940,] 3.455289e-17 4.003321e-17 9.606407e-18
[2941,] 3.009431e-17 4.217878e-17 8.098746e-18
[2942,] 1.576784e-17 5.307812e-17 7.007167e-18
```
