## Supplementary material for "Characterization of shared and ancestry-specific signals driving complex traits using multi-ancestry fine-mapping": s1_data.bim

```
9	chr9:4244879:A:C	0	4244879	C	A
9	chr9:4244898:A:G	0	4244898	G	A
9	chr9:4245271:G:T	0	4245271	T	G
9	chr9:4245492:G:A	0	4245492	A	G
9	chr9:4245526:G:A	0	4245526	A	G
9	chr9:4246395:T:C	0	4246395	C	T
9	chr9:4246566:T:G	0	4246566	G	T
9	chr9:4247851:C:A	0	4247851	A	C
9	chr9:4248273:G:A	0	4248273	A	G
9	chr9:4248862:T:A	0	4248862	A	T
9	chr9:4250342:G:C	0	4250342	C	G
9	chr9:4250577:TA:T	0	4250577	T	TA
9	chr9:4251656:T:C	0	4251656	C	T
9	chr9:4252275:C:G	0	4252275	G	C
9	chr9:4252730:C:T	0	4252730	T	C
9	chr9:4252784:G:A	0	4252784	A	G
9	chr9:4253265:C:T	0	4253265	T	C
9	chr9:4253887:G:A	0	4253887	A	G
9	chr9:4254803:G:A	0	4254803	A	G
9	chr9:4255088:T:C	0	4255088	C	T
9	chr9:4256066:G:A	0	4256066	A	G
9	chr9:4256819:A:G	0	4256819	G	A
9	chr9:4256822:C:T	0	4256822	T	C
9	chr9:4256908:A:C	0	4256908	C	A
9	chr9:4256912:A:G	0	4256912	G	A
9	chr9:4257004:A:T	0	4257004	T	A
9	chr9:4257365:G:T	0	4257365	T	G
9	chr9:4257627:G:C	0	4257627	C	G
9	chr9:4257722:T:C	0	4257722	C	T
9	chr9:4257728:C:T	0	4257728	T	C
9	chr9:4257885:T:A	0	4257885	A	T
9	chr9:4258322:AAC:A	0	4258322	A	AAC
9	chr9:4258586:A:G	0	4258586	G	A
9	chr9:4258802:C:G	0	4258802	G	C
9	chr9:4258932:T:A	0	4258932	A	T
9	chr9:4259231:C:T	0	4259231	T	C
9	chr9:4259455:G:A	0	4259455	A	G
9	chr9:4259531:C:G	0	4259531	G	C
9	chr9:4260110:T:C	0	4260110	C	T
9	chr9:4260298:G:A	0	4260298	A	G
9	chr9:4261222:C:T	0	4261222	T	C
9	chr9:4261496:A:G	0	4261496	G	A
9	chr9:4262077:G:A	0	4262077	A	G
9	chr9:4262180:A:T	0	4262180	T	A
9	chr9:4262430:C:T	0	4262430	T	C
9	chr9:4262470:T:C	0	4262470	C	T
9	chr9:4262497:T:C	0	4262497	C	T
9	chr9:4262516:G:A	0	4262516	A	G
9	chr9:4262697:C:T	0	4262697	T	C
9	chr9:4263055:C:T	0	4263055	T	C
9	chr9:4263378:T:C	0	4263378	C	T
9	chr9:4264171:T:C	0	4264171	C	T
9	chr9:4264425:C:A	0	4264425	A	C
9	chr9:4264562:C:G	0	4264562	G	C
9	chr9:4264739:C:T	0	4264739	T	C
9	chr9:4265134:T:C	0	4265134	C	T
9	chr9:4265148:G:A	0	4265148	A	G
9	chr9:4265151:A:G	0	4265151	G	A
9	chr9:4265261:T:G	0	4265261	G	T
9	chr9:4265363:C:T	0	4265363	T	C
9	chr9:4265785:T:G	0	4265785	G	T
9	chr9:4265955:A:G	0	4265955	G	A
9	chr9:4266090:T:C	0	4266090	C	T
9	chr9:4266133:T:C	0	4266133	C	T
9	chr9:4267209:A:G	0	4267209	G	A
9	chr9:4267928:A:G	0	4267928	G	A
9	chr9:4268575:G:A	0	4268575	A	G
9	chr9:4268668:C:T	0	4268668	T	C
9	chr9:4268731:G:T	0	4268731	T	G
9	chr9:4268785:C:T	0	4268785	T	C
9	chr9:4268887:G:A	0	4268887	A	G
9	chr9:4268984:G:T	0	4268984	T	G
9	chr9:4269407:G:A	0	4269407	A	G
9	chr9:4270051:A:G	0	4270051	G	A
9	chr9:4270074:C:T	0	4270074	T	C
9	chr9:4270580:C:T	0	4270580	T	C
9	chr9:4270658:T:C	0	4270658	C	T
9	chr9:4270732:A:C	0	4270732	C	A
9	chr9:4271910:C:T	0	4271910	T	C
9	chr9:4272086:C:T	0	4272086	T	C
9	chr9:4272449:T:C	0	4272449	C	T
9	chr9:4273464:A:C	0	4273464	C	A
9	chr9:4273577:A:G	0	4273577	G	A
9	chr9:4274786:C:T	0	4274786	T	C
9	chr9:4275493:C:G	0	4275493	G	C
9	chr9:4277721:T:C	0	4277721	C	T
9	chr9:4278996:T:A	0	4278996	A	T
9	chr9:4280350:T:C	0	4280350	C	T
9	chr9:4280651:A:G	0	4280651	G	A
9	chr9:4280732:A:G	0	4280732	G	A
9	chr9:4281387:CT:C	0	4281387	C	CT
9	chr9:4281777:G:A	0	4281777	A	G
9	chr9:4282334:G:T	0	4282334	T	G
9	chr9:4282536:A:G	0	4282536	G	A
9	chr9:4282782:T:C	0	4282782	C	T
9	chr9:4282942:T:G	0	4282942	G	T
9	chr9:4283137:G:T	0	4283137	T	G
9	chr9:4283597:T:G	0	4283597	G	T
9	chr9:4283856:G:C	0	4283856	C	G
9	chr9:4283923:C:T	0	4283923	T	C
9	chr9:4284391:T:C	0	4284391	C	T
9	chr9:4285707:C:A	0	4285707	A	C
9	chr9:4286603:A:G	0	4286603	G	A
9	chr9:4286655:A:C	0	4286655	C	A
9	chr9:4286898:C:T	0	4286898	T	C
9	chr9:4287021:G:T	0	4287021	T	G
9	chr9:4287089:C:T	0	4287089	T	C
9	chr9:4287113:C:T	0	4287113	T	C
9	chr9:4287190:C:T	0	4287190	T	C
9	chr9:4287211:G:C	0	4287211	C	G
9	chr9:4287234:C:T	0	4287234	T	C
9	chr9:4287466:A:G	0	4287466	G	A
9	chr9:4287584:C:T	0	4287584	T	C
9	chr9:4287998:C:T	0	4287998	T	C
9	chr9:4288070:G:T	0	4288070	T	G
9	chr9:4288098:T:C	0	4288098	C	T
9	chr9:4288367:C:T	0	4288367	T	C
9	chr9:4288424:G:T	0	4288424	T	G
9	chr9:4288709:A:G	0	4288709	G	A
9	chr9:4288930:C:T	0	4288930	T	C
9	chr9:4289006:T:C	0	4289006	C	T
9	chr9:4289196:T:C	0	4289196	C	T
9	chr9:4289440:G:A	0	4289440	A	G
9	chr9:4289657:G:A	0	4289657	A	G
9	chr9:4290544:T:C	0	4290544	C	T
9	chr9:4290897:C:T	0	4290897	T	C
9	chr9:4291747:C:G	0	4291747	G	C
9	chr9:4291928:A:C	0	4291928	C	A
9	chr9:4292083:G:A	0	4292083	A	G
9	chr9:4292219:G:A	0	4292219	A	G
9	chr9:4292309:A:G	0	4292309	G	A
9	chr9:4293239:C:T	0	4293239	T	C
9	chr9:4294674:C:T	0	4294674	T	C
9	chr9:4294951:G:A	0	4294951	A	G
9	chr9:4295281:T:C	0	4295281	C	T
9	chr9:4295880:T:G	0	4295880	G	T
9	chr9:4296430:A:G	0	4296430	G	A
9	chr9:4296486:C:T	0	4296486	T	C
9	chr9:4297036:A:C	0	4297036	C	A
9	chr9:4297603:T:C	0	4297603	C	T
9	chr9:4297892:T:C	0	4297892	C	T
9	chr9:4297991:G:A	0	4297991	A	G
9	chr9:4299257:A:G	0	4299257	G	A
9	chr9:4300430:T:C	0	4300430	C	T
9	chr9:4300501:G:A	0	4300501	A	G
9	chr9:4300862:T:C	0	4300862	C	T
9	chr9:4300935:C:T	0	4300935	T	C
9	chr9:4300981:C:G	0	4300981	G	C
9	chr9:4301293:T:C	0	4301293	C	T
9	chr9:4301601:G:A	0	4301601	A	G
9	chr9:4302024:C:T	0	4302024	T	C
9	chr9:4302614:C:T	0	4302614	T	C
9	chr9:4303213:A:G	0	4303213	G	A
9	chr9:4303313:G:A	0	4303313	A	G
9	chr9:4303517:C:T	0	4303517	T	C
9	chr9:4303682:C:T	0	4303682	T	C
9	chr9:4303969:T:C	0	4303969	C	T
9	chr9:4304117:C:G	0	4304117	G	C
9	chr9:4304178:G:A	0	4304178	A	G
9	chr9:4304197:C:G	0	4304197	G	C
9	chr9:4304465:T:C	0	4304465	C	T
9	chr9:4304480:C:T	0	4304480	T	C
9	chr9:4304876:T:C	0	4304876	C	T
9	chr9:4305129:A:G	0	4305129	G	A
9	chr9:4305320:G:A	0	4305320	A	G
9	chr9:4305348:T:C	0	4305348	C	T
9	chr9:4305959:G:A	0	4305959	A	G
9	chr9:4306300:AG:A	0	4306300	A	AG
9	chr9:4307196:G:A	0	4307196	A	G
9	chr9:4307504:T:C	0	4307504	C	T
9	chr9:4307524:C:T	0	4307524	T	C
9	chr9:4307539:G:A	0	4307539	A	G
9	chr9:4307572:C:T	0	4307572	T	C
9	chr9:4307589:T:C	0	4307589	C	T
9	chr9:4307649:T:G	0	4307649	G	T
9	chr9:4307733:A:G	0	4307733	G	A
9	chr9:4307760:G:A	0	4307760	A	G
9	chr9:4307920:T:C	0	4307920	C	T
9	chr9:4308010:C:A	0	4308010	A	C
9	chr9:4308270:G:C	0	4308270	C	G
9	chr9:4308582:A:G	0	4308582	G	A
9	chr9:4308974:A:G	0	4308974	G	A
9	chr9:4309006:C:T	0	4309006	T	C
9	chr9:4311101:T:A	0	4311101	A	T
9	chr9:4311172:G:A	0	4311172	A	G
9	chr9:4311174:T:C	0	4311174	C	T
9	chr9:4311574:A:G	0	4311574	G	A
9	chr9:4311777:T:C	0	4311777	C	T
9	chr9:4311864:T:C	0	4311864	C	T
9	chr9:4311892:C:T	0	4311892	T	C
9	chr9:4312564:A:G	0	4312564	G	A
9	chr9:4313241:A:G	0	4313241	G	A
9	chr9:4313333:C:T	0	4313333	T	C
9	chr9:4313617:A:G	0	4313617	G	A
9	chr9:4314068:G:C	0	4314068	C	G
9	chr9:4314288:T:C	0	4314288	C	T
9	chr9:4314409:G:A	0	4314409	A	G
9	chr9:4314427:A:G	0	4314427	G	A
9	chr9:4314701:C:T	0	4314701	T	C
9	chr9:4315247:C:G	0	4315247	G	C
9	chr9:4315250:G:C	0	4315250	C	G
9	chr9:4315837:A:G	0	4315837	G	A
9	chr9:4315908:C:T	0	4315908	T	C
9	chr9:4316020:A:T	0	4316020	T	A
9	chr9:4316733:A:G	0	4316733	G	A
9	chr9:4316769:T:A	0	4316769	A	T
9	chr9:4316920:T:C	0	4316920	C	T
9	chr9:4317266:C:G	0	4317266	G	C
9	chr9:4320766:T:C	0	4320766	C	T
9	chr9:4321089:T:C	0	4321089	C	T
9	chr9:4321129:A:T	0	4321129	T	A
9	chr9:4321203:A:G	0	4321203	G	A
9	chr9:4321209:A:G	0	4321209	G	A
9	chr9:4321300:T:C	0	4321300	C	T
9	chr9:4321773:A:G	0	4321773	G	A
9	chr9:4322183:C:T	0	4322183	T	C
9	chr9:4322428:T:G	0	4322428	G	T
9	chr9:4322531:C:G	0	4322531	G	C
9	chr9:4323040:A:G	0	4323040	G	A
9	chr9:4323476:T:C	0	4323476	C	T
9	chr9:4324137:A:G	0	4324137	G	A
9	chr9:4324377:A:C	0	4324377	C	A
9	chr9:4324486:G:A	0	4324486	A	G
9	chr9:4324542:C:T	0	4324542	T	C
9	chr9:4324978:G:C	0	4324978	C	G
9	chr9:4325042:T:C	0	4325042	C	T
9	chr9:4325656:A:G	0	4325656	G	A
9	chr9:4325803:G:A	0	4325803	A	G
9	chr9:4326163:A:G	0	4326163	G	A
9	chr9:4326243:A:T	0	4326243	T	A
9	chr9:4326404:A:G	0	4326404	G	A
9	chr9:4326480:G:T	0	4326480	T	G
9	chr9:4326882:A:G	0	4326882	G	A
9	chr9:4327048:T:C	0	4327048	C	T
9	chr9:4327662:T:C	0	4327662	C	T
9	chr9:4327720:A:T	0	4327720	T	A
9	chr9:4328194:C:G	0	4328194	G	C
9	chr9:4328563:A:T	0	4328563	T	A
9	chr9:4328756:CATA:C	0	4328756	C	CATA
9	chr9:4328814:C:G	0	4328814	G	C
9	chr9:4328818:T:A	0	4328818	A	T
9	chr9:4328940:A:G	0	4328940	G	A
9	chr9:4329033:G:T	0	4329033	T	G
9	chr9:4329064:T:C	0	4329064	C	T
9	chr9:4329170:T:C	0	4329170	C	T
9	chr9:4329209:A:G	0	4329209	G	A
9	chr9:4329330:T:C	0	4329330	C	T
9	chr9:4329605:C:A	0	4329605	A	C
9	chr9:4329973:TTG:T	0	4329973	T	TTG
9	chr9:4330199:G:A	0	4330199	A	G
9	chr9:4330370:C:T	0	4330370	T	C
9	chr9:4331130:GCTGTAAGT:G	0	4331130	G	GCTGTAAGT
9	chr9:4331297:T:C	0	4331297	C	T
9	chr9:4331717:T:C	0	4331717	C	T
9	chr9:4332667:T:G	0	4332667	G	T
9	chr9:4332755:T:C	0	4332755	C	T
9	chr9:4332757:A:G	0	4332757	G	A
9	chr9:4334161:T:C	0	4334161	C	T
9	chr9:4335651:A:G	0	4335651	G	A
9	chr9:4335668:G:A	0	4335668	A	G
9	chr9:4335779:T:C	0	4335779	C	T
9	chr9:4336245:G:A	0	4336245	A	G
9	chr9:4336257:A:T	0	4336257	T	A
9	chr9:4338870:T:C	0	4338870	C	T
9	chr9:4339320:T:A	0	4339320	A	T
9	chr9:4339702:T:C	0	4339702	C	T
9	chr9:4342066:A:G	0	4342066	G	A
9	chr9:4342995:C:A	0	4342995	A	C
9	chr9:4343250:G:A	0	4343250	A	G
9	chr9:4344121:A:G	0	4344121	G	A
9	chr9:4345138:A:G	0	4345138	G	A
9	chr9:4345659:T:G	0	4345659	G	T
9	chr9:4347018:A:G	0	4347018	G	A
9	chr9:4347422:G:T	0	4347422	T	G
9	chr9:4347764:T:C	0	4347764	C	T
9	chr9:4348343:GAGGTTATCT:G	0	4348343	G	GAGGTTATCT
9	chr9:4350387:A:G	0	4350387	G	A
9	chr9:4350771:TG:T	0	4350771	T	TG
9	chr9:4351366:C:T	0	4351366	T	C
9	chr9:4351729:T:C	0	4351729	C	T
9	chr9:4352193:A:C	0	4352193	C	A
9	chr9:4352621:A:G	0	4352621	G	A
9	chr9:4356048:A:G	0	4356048	G	A
9	chr9:4357900:G:C	0	4357900	C	G
9	chr9:4358333:AAG:A	0	4358333	A	AAG
9	chr9:4359153:C:A	0	4359153	A	C
9	chr9:4360058:C:T	0	4360058	T	C
9	chr9:4360194:C:T	0	4360194	T	C
9	chr9:4362167:C:A	0	4362167	A	C
9	chr9:4362231:T:C	0	4362231	C	T
9	chr9:4362248:A:C	0	4362248	C	A
9	chr9:4363544:C:T	0	4363544	T	C
9	chr9:4363869:C:T	0	4363869	T	C
9	chr9:4364108:C:T	0	4364108	T	C
9	chr9:4366032:G:A	0	4366032	A	G
9	chr9:4367237:C:A	0	4367237	A	C
9	chr9:4367473:T:C	0	4367473	C	T
9	chr9:4368838:C:T	0	4368838	T	C
9	chr9:4369264:C:T	0	4369264	T	C
9	chr9:4369329:G:T	0	4369329	T	G
9	chr9:4369336:A:G	0	4369336	G	A
9	chr9:4370145:T:C	0	4370145	C	T
9	chr9:4370365:G:C	0	4370365	C	G
9	chr9:4370697:TAATA:T	0	4370697	T	TAATA
9	chr9:4370901:C:T	0	4370901	T	C
9	chr9:4371339:C:T	0	4371339	T	C
9	chr9:4371844:T:G	0	4371844	G	T
9	chr9:4371966:T:A	0	4371966	A	T
9	chr9:4372397:T:C	0	4372397	C	T
9	chr9:4373291:TA:T	0	4373291	T	TA
9	chr9:4373314:G:C	0	4373314	C	G
9	chr9:4373738:G:A	0	4373738	A	G
9	chr9:4374278:T:C	0	4374278	C	T
9	chr9:4374764:C:T	0	4374764	T	C
9	chr9:4375045:A:C	0	4375045	C	A
9	chr9:4377949:A:G	0	4377949	G	A
9	chr9:4378255:A:T	0	4378255	T	A
9	chr9:4380484:T:C	0	4380484	C	T
9	chr9:4380929:A:T	0	4380929	T	A
9	chr9:4381855:G:T	0	4381855	T	G
9	chr9:4383219:G:A	0	4383219	A	G
9	chr9:4384289:C:T	0	4384289	T	C
9	chr9:4384781:C:T	0	4384781	T	C
9	chr9:4384818:C:T	0	4384818	T	C
9	chr9:4385545:A:T	0	4385545	T	A
9	chr9:4385981:T:C	0	4385981	C	T
9	chr9:4386423:A:G	0	4386423	G	A
9	chr9:4387041:T:C	0	4387041	C	T
9	chr9:4387060:G:A	0	4387060	A	G
9	chr9:4387881:T:C	0	4387881	C	T
9	chr9:4388117:C:G	0	4388117	G	C
9	chr9:4388162:C:T	0	4388162	T	C
9	chr9:4388165:A:C	0	4388165	C	A
9	chr9:4389941:G:C	0	4389941	C	G
9	chr9:4390277:A:T	0	4390277	T	A
9	chr9:4390752:C:G	0	4390752	G	C
9	chr9:4391399:C:G	0	4391399	G	C
9	chr9:4391801:A:G	0	4391801	G	A
9	chr9:4392715:G:A	0	4392715	A	G
9	chr9:4393348:C:T	0	4393348	T	C
9	chr9:4394213:T:A	0	4394213	A	T
9	chr9:4394612:C:G	0	4394612	G	C
9	chr9:4394724:G:A	0	4394724	A	G
9	chr9:4395225:C:T	0	4395225	T	C
9	chr9:4395814:A:G	0	4395814	G	A
9	chr9:4395816:C:T	0	4395816	T	C
9	chr9:4396585:T:C	0	4396585	C	T
9	chr9:4396727:C:T	0	4396727	T	C
9	chr9:4396872:G:C	0	4396872	C	G
9	chr9:4396959:T:C	0	4396959	C	T
9	chr9:4397094:T:C	0	4397094	C	T
9	chr9:4397112:A:G	0	4397112	G	A
9	chr9:4397236:G:A	0	4397236	A	G
9	chr9:4397265:T:C	0	4397265	C	T
9	chr9:4397272:G:A	0	4397272	A	G
9	chr9:4397326:T:C	0	4397326	C	T
9	chr9:4397437:A:G	0	4397437	G	A
9	chr9:4398299:G:A	0	4398299	A	G
9	chr9:4399741:T:G	0	4399741	G	T
9	chr9:4400684:A:C	0	4400684	C	A
9	chr9:4400921:A:G	0	4400921	G	A
9	chr9:4400991:C:T	0	4400991	T	C
9	chr9:4402119:T:C	0	4402119	C	T
9	chr9:4402815:G:A	0	4402815	A	G
9	chr9:4402949:C:A	0	4402949	A	C
9	chr9:4403059:C:T	0	4403059	T	C
9	chr9:4403072:G:C	0	4403072	C	G
9	chr9:4403259:A:G	0	4403259	G	A
9	chr9:4403337:A:T	0	4403337	T	A
9	chr9:4403438:G:A	0	4403438	A	G
9	chr9:4403584:G:A	0	4403584	A	G
9	chr9:4403820:A:C	0	4403820	C	A
9	chr9:4404786:G:T	0	4404786	T	G
9	chr9:4404795:A:G	0	4404795	G	A
9	chr9:4405087:G:C	0	4405087	C	G
9	chr9:4405301:T:C	0	4405301	C	T
9	chr9:4405500:T:C	0	4405500	C	T
9	chr9:4405837:A:C	0	4405837	C	A
9	chr9:4405969:T:C	0	4405969	C	T
9	chr9:4406377:A:G	0	4406377	G	A
9	chr9:4406564:G:T	0	4406564	T	G
9	chr9:4407235:T:C	0	4407235	C	T
9	chr9:4407364:G:T	0	4407364	T	G
9	chr9:4407508:G:A	0	4407508	A	G
9	chr9:4407513:G:A	0	4407513	A	G
9	chr9:4408248:C:A	0	4408248	A	C
9	chr9:4408397:T:C	0	4408397	C	T
9	chr9:4408589:C:T	0	4408589	T	C
9	chr9:4408614:G:C	0	4408614	C	G
9	chr9:4408689:C:T	0	4408689	T	C
9	chr9:4408779:T:C	0	4408779	C	T
9	chr9:4410009:C:G	0	4410009	G	C
9	chr9:4411914:C:T	0	4411914	T	C
9	chr9:4412058:C:T	0	4412058	T	C
9	chr9:4412152:A:G	0	4412152	G	A
9	chr9:4412949:C:T	0	4412949	T	C
9	chr9:4413449:C:T	0	4413449	T	C
9	chr9:4415824:A:C	0	4415824	C	A
9	chr9:4416073:T:A	0	4416073	A	T
9	chr9:4417373:T:C	0	4417373	C	T
9	chr9:4417406:A:G	0	4417406	G	A
9	chr9:4417765:G:A	0	4417765	A	G
9	chr9:4418022:C:G	0	4418022	G	C
9	chr9:4418837:G:A	0	4418837	A	G
9	chr9:4419154:T:C	0	4419154	C	T
9	chr9:4419269:A:G	0	4419269	G	A
9	chr9:4420171:T:A	0	4420171	A	T
9	chr9:4420402:T:C	0	4420402	C	T
9	chr9:4420767:A:G	0	4420767	G	A
9	chr9:4420910:A:C	0	4420910	C	A
9	chr9:4421123:C:T	0	4421123	T	C
9	chr9:4421126:G:A	0	4421126	A	G
9	chr9:4423007:T:G	0	4423007	G	T
9	chr9:4423262:G:A	0	4423262	A	G
9	chr9:4423776:T:C	0	4423776	C	T
9	chr9:4423789:G:A	0	4423789	A	G
9	chr9:4423822:A:C	0	4423822	C	A
9	chr9:4424012:T:A	0	4424012	A	T
9	chr9:4425033:T:G	0	4425033	G	T
9	chr9:4425189:T:A	0	4425189	A	T
9	chr9:4425437:G:T	0	4425437	T	G
9	chr9:4426569:T:C	0	4426569	C	T
9	chr9:4426594:C:G	0	4426594	G	C
9	chr9:4426631:C:A	0	4426631	A	C
9	chr9:4427675:A:G	0	4427675	G	A
9	chr9:4428135:A:G	0	4428135	G	A
9	chr9:4428323:A:G	0	4428323	G	A
9	chr9:4428911:C:T	0	4428911	T	C
9	chr9:4429113:G:A	0	4429113	A	G
9	chr9:4429166:T:C	0	4429166	C	T
9	chr9:4429368:T:C	0	4429368	C	T
9	chr9:4429762:T:C	0	4429762	C	T
9	chr9:4430695:A:G	0	4430695	G	A
9	chr9:4430975:T:C	0	4430975	C	T
9	chr9:4431320:C:T	0	4431320	T	C
9	chr9:4433585:A:G	0	4433585	G	A
9	chr9:4434012:A:C	0	4434012	C	A
9	chr9:4435731:T:C	0	4435731	C	T
9	chr9:4435776:T:C	0	4435776	C	T
9	chr9:4436318:G:T	0	4436318	T	G
9	chr9:4436517:C:A	0	4436517	A	C
9	chr9:4436915:G:C	0	4436915	C	G
9	chr9:4437790:G:A	0	4437790	A	G
9	chr9:4438021:T:C	0	4438021	C	T
9	chr9:4438240:T:C	0	4438240	C	T
9	chr9:4438435:G:A	0	4438435	A	G
9	chr9:4438770:C:G	0	4438770	G	C
9	chr9:4439143:C:G	0	4439143	G	C
9	chr9:4439266:G:A	0	4439266	A	G
9	chr9:4439395:G:A	0	4439395	A	G
9	chr9:4439876:T:C	0	4439876	C	T
9	chr9:4440502:A:C	0	4440502	C	A
9	chr9:4441054:A:G	0	4441054	G	A
9	chr9:4441426:G:A	0	4441426	A	G
9	chr9:4441460:T:C	0	4441460	C	T
9	chr9:4442476:C:G	0	4442476	G	C
9	chr9:4443086:T:C	0	4443086	C	T
9	chr9:4443361:C:T	0	4443361	T	C
9	chr9:4443404:C:G	0	4443404	G	C
9	chr9:4443421:A:C	0	4443421	C	A
9	chr9:4443744:A:G	0	4443744	G	A
9	chr9:4445442:C:A	0	4445442	A	C
9	chr9:4446238:C:T	0	4446238	T	C
9	chr9:4446307:G:A	0	4446307	A	G
9	chr9:4446365:A:G	0	4446365	G	A
9	chr9:4446722:C:T	0	4446722	T	C
9	chr9:4446725:G:C	0	4446725	C	G
9	chr9:4447200:A:G	0	4447200	G	A
9	chr9:4447405:A:G	0	4447405	G	A
9	chr9:4447601:C:T	0	4447601	T	C
9	chr9:4447622:C:T	0	4447622	T	C
9	chr9:4447788:A:G	0	4447788	G	A
9	chr9:4447993:C:T	0	4447993	T	C
9	chr9:4448044:A:G	0	4448044	G	A
9	chr9:4448088:T:A	0	4448088	A	T
9	chr9:4448351:C:T	0	4448351	T	C
9	chr9:4448981:C:A	0	4448981	A	C
9	chr9:4449172:A:G	0	4449172	G	A
9	chr9:4449639:T:C	0	4449639	C	T
9	chr9:4449728:T:A	0	4449728	A	T
9	chr9:4449964:T:C	0	4449964	C	T
9	chr9:4450495:C:G	0	4450495	G	C
9	chr9:4451047:T:G	0	4451047	G	T
9	chr9:4451273:G:C	0	4451273	C	G
9	chr9:4451879:T:C	0	4451879	C	T
9	chr9:4452874:G:C	0	4452874	C	G
9	chr9:4452914:C:A	0	4452914	A	C
9	chr9:4454339:C:G	0	4454339	G	C
9	chr9:4455538:A:G	0	4455538	G	A
9	chr9:4455794:G:T	0	4455794	T	G
9	chr9:4456037:G:A	0	4456037	A	G
9	chr9:4456373:G:A	0	4456373	A	G
9	chr9:4457324:G:A	0	4457324	A	G
9	chr9:4457901:C:G	0	4457901	G	C
9	chr9:4458297:T:C	0	4458297	C	T
9	chr9:4458583:C:T	0	4458583	T	C
9	chr9:4459274:G:A	0	4459274	A	G
9	chr9:4459620:C:G	0	4459620	G	C
9	chr9:4460023:T:C	0	4460023	C	T
9	chr9:4461536:C:T	0	4461536	T	C
9	chr9:4461699:A:C	0	4461699	C	A
9	chr9:4461989:A:G	0	4461989	G	A
9	chr9:4462265:A:G	0	4462265	G	A
9	chr9:4463414:T:C	0	4463414	C	T
9	chr9:4464166:G:C	0	4464166	C	G
9	chr9:4464520:G:A	0	4464520	A	G
9	chr9:4464844:G:T	0	4464844	T	G
9	chr9:4464970:G:A	0	4464970	A	G
9	chr9:4465556:T:A	0	4465556	A	T
9	chr9:4466627:A:G	0	4466627	G	A
9	chr9:4467702:A:G	0	4467702	G	A
9	chr9:4468095:G:A	0	4468095	A	G
9	chr9:4469434:G:A	0	4469434	A	G
9	chr9:4469703:A:C	0	4469703	C	A
9	chr9:4469766:A:G	0	4469766	G	A
9	chr9:4469876:A:G	0	4469876	G	A
9	chr9:4469972:C:T	0	4469972	T	C
9	chr9:4470038:G:C	0	4470038	C	G
9	chr9:4470373:A:G	0	4470373	G	A
9	chr9:4471856:G:A	0	4471856	A	G
9	chr9:4471901:G:A	0	4471901	A	G
9	chr9:4472190:A:T	0	4472190	T	A
9	chr9:4472538:A:C	0	4472538	C	A
9	chr9:4472700:C:T	0	4472700	T	C
9	chr9:4472719:C:T	0	4472719	T	C
9	chr9:4472727:G:A	0	4472727	A	G
9	chr9:4474022:CT:C	0	4474022	C	CT
9	chr9:4474620:C:G	0	4474620	G	C
9	chr9:4474832:G:A	0	4474832	A	G
9	chr9:4475139:G:A	0	4475139	A	G
9	chr9:4475533:A:G	0	4475533	G	A
9	chr9:4476493:C:G	0	4476493	G	C
9	chr9:4479036:C:T	0	4479036	T	C
9	chr9:4479058:T:A	0	4479058	A	T
9	chr9:4479603:AC:A	0	4479603	A	AC
9	chr9:4480350:A:C	0	4480350	C	A
9	chr9:4481042:G:A	0	4481042	A	G
9	chr9:4481668:T:C	0	4481668	C	T
9	chr9:4481964:C:T	0	4481964	T	C
9	chr9:4482491:C:T	0	4482491	T	C
9	chr9:4482583:A:T	0	4482583	T	A
9	chr9:4483189:T:C	0	4483189	C	T
9	chr9:4483219:A:AG	0	4483219	AG	A
9	chr9:4483912:G:A	0	4483912	A	G
9	chr9:4484174:G:T	0	4484174	T	G
9	chr9:4484341:G:A	0	4484341	A	G
9	chr9:4485050:C:T	0	4485050	T	C
9	chr9:4485100:T:C	0	4485100	C	T
9	chr9:4485306:C:T	0	4485306	T	C
9	chr9:4485812:C:T	0	4485812	T	C
9	chr9:4487374:G:A	0	4487374	A	G
9	chr9:4488173:C:T	0	4488173	T	C
9	chr9:4488675:A:C	0	4488675	C	A
9	chr9:4488795:G:A	0	4488795	A	G
9	chr9:4489090:A:G	0	4489090	G	A
9	chr9:4489125:C:T	0	4489125	T	C
9	chr9:4489494:T:G	0	4489494	G	T
9	chr9:4493141:A:G	0	4493141	G	A
9	chr9:4494294:ATATTACT:A	0	4494294	A	ATATTACT
9	chr9:4495254:C:T	0	4495254	T	C
9	chr9:4495328:C:A	0	4495328	A	C
9	chr9:4496333:G:A	0	4496333	A	G
9	chr9:4496347:C:T	0	4496347	T	C
9	chr9:4496578:A:G	0	4496578	G	A
9	chr9:4496673:C:T	0	4496673	T	C
9	chr9:4496776:G:A	0	4496776	A	G
9	chr9:4496904:A:G	0	4496904	G	A
9	chr9:4497022:C:T	0	4497022	T	C
9	chr9:4498730:TGA:T	0	4498730	T	TGA
9	chr9:4499361:C:T	0	4499361	T	C
9	chr9:4500468:T:C	0	4500468	C	T
9	chr9:4501200:T:C	0	4501200	C	T
9	chr9:4501492:A:G	0	4501492	G	A
9	chr9:4502848:C:G	0	4502848	G	C
9	chr9:4504448:G:A	0	4504448	A	G
9	chr9:4505100:G:T	0	4505100	T	G
9	chr9:4505544:A:C	0	4505544	C	A
9	chr9:4506357:C:T	0	4506357	T	C
9	chr9:4506655:G:A	0	4506655	A	G
9	chr9:4508597:C:G	0	4508597	G	C
9	chr9:4509590:T:C	0	4509590	C	T
9	chr9:4509735:T:C	0	4509735	C	T
9	chr9:4510509:A:G	0	4510509	G	A
9	chr9:4510617:C:G	0	4510617	G	C
9	chr9:4510926:G:C	0	4510926	C	G
9	chr9:4511378:A:G	0	4511378	G	A
9	chr9:4512200:C:T	0	4512200	T	C
9	chr9:4512778:A:T	0	4512778	T	A
9	chr9:4513158:G:C	0	4513158	C	G
9	chr9:4513455:A:G	0	4513455	G	A
9	chr9:4513751:G:A	0	4513751	A	G
9	chr9:4514788:C:T	0	4514788	T	C
9	chr9:4514963:G:C	0	4514963	C	G
9	chr9:4515339:T:C	0	4515339	C	T
9	chr9:4515470:T:C	0	4515470	C	T
9	chr9:4515687:C:T	0	4515687	T	C
9	chr9:4515982:C:T	0	4515982	T	C
9	chr9:4516255:G:A	0	4516255	A	G
9	chr9:4516598:A:G	0	4516598	G	A
9	chr9:4517894:A:G	0	4517894	G	A
9	chr9:4517903:T:G	0	4517903	G	T
9	chr9:4518484:A:G	0	4518484	G	A
9	chr9:4518848:T:C	0	4518848	C	T
9	chr9:4519911:A:T	0	4519911	T	A
9	chr9:4519960:A:T	0	4519960	T	A
9	chr9:4522461:A:G	0	4522461	G	A
9	chr9:4523287:T:A	0	4523287	A	T
9	chr9:4523322:A:C	0	4523322	C	A
9	chr9:4524152:G:A	0	4524152	A	G
9	chr9:4524549:T:C	0	4524549	C	T
9	chr9:4525344:C:T	0	4525344	T	C
9	chr9:4526346:T:C	0	4526346	C	T
9	chr9:4526525:T:C	0	4526525	C	T
9	chr9:4526642:T:C	0	4526642	C	T
9	chr9:4526695:C:G	0	4526695	G	C
9	chr9:4526788:G:A	0	4526788	A	G
9	chr9:4526861:A:G	0	4526861	G	A
9	chr9:4526958:T:G	0	4526958	G	T
9	chr9:4527024:A:C	0	4527024	C	A
9	chr9:4527304:G:T	0	4527304	T	G
9	chr9:4527928:C:T	0	4527928	T	C
9	chr9:4528150:C:G	0	4528150	G	C
9	chr9:4528816:T:A	0	4528816	A	T
9	chr9:4529608:C:G	0	4529608	G	C
9	chr9:4529671:T:C	0	4529671	C	T
9	chr9:4529790:A:G	0	4529790	G	A
9	chr9:4531251:G:A	0	4531251	A	G
9	chr9:4531922:C:T	0	4531922	T	C
9	chr9:4531963:A:C	0	4531963	C	A
9	chr9:4532290:A:T	0	4532290	T	A
9	chr9:4532837:G:T	0	4532837	T	G
9	chr9:4533121:A:G	0	4533121	G	A
9	chr9:4533244:C:G	0	4533244	G	C
9	chr9:4533380:A:C	0	4533380	C	A
9	chr9:4533770:A:T	0	4533770	T	A
9	chr9:4533857:G:A	0	4533857	A	G
9	chr9:4534242:A:C	0	4534242	C	A
9	chr9:4534266:C:A	0	4534266	A	C
9	chr9:4534301:G:C	0	4534301	C	G
9	chr9:4534705:C:CATTTT	0	4534705	CATTTT	C
9	chr9:4534717:A:T	0	4534717	T	A
9	chr9:4534879:C:A	0	4534879	A	C
9	chr9:4535670:G:T	0	4535670	T	G
9	chr9:4535979:C:G	0	4535979	G	C
9	chr9:4536379:G:A	0	4536379	A	G
9	chr9:4537936:A:C	0	4537936	C	A
9	chr9:4538034:C:T	0	4538034	T	C
9	chr9:4538551:A:C	0	4538551	C	A
9	chr9:4538735:G:A	0	4538735	A	G
9	chr9:4539161:T:C	0	4539161	C	T
9	chr9:4539377:C:A	0	4539377	A	C
9	chr9:4540588:A:G	0	4540588	G	A
9	chr9:4540618:T:C	0	4540618	C	T
9	chr9:4541377:C:G	0	4541377	G	C
9	chr9:4541549:T:C	0	4541549	C	T
9	chr9:4542097:C:CATCTCTGAAT	0	4542097	CATCTCTGAAT	C
9	chr9:4542261:G:C	0	4542261	C	G
9	chr9:4542890:A:G	0	4542890	G	A
9	chr9:4543372:C:T	0	4543372	T	C
9	chr9:4544721:A:T	0	4544721	T	A
9	chr9:4545499:C:T	0	4545499	T	C
9	chr9:4545685:A:G	0	4545685	G	A
9	chr9:4545867:G:GCA	0	4545867	GCA	G
9	chr9:4545973:G:A	0	4545973	A	G
9	chr9:4545998:T:C	0	4545998	C	T
9	chr9:4546837:A:G	0	4546837	G	A
9	chr9:4546944:A:G	0	4546944	G	A
9	chr9:4547288:A:G	0	4547288	G	A
9	chr9:4547884:T:G	0	4547884	G	T
9	chr9:4548122:G:C	0	4548122	C	G
9	chr9:4548187:G:A	0	4548187	A	G
9	chr9:4549177:C:T	0	4549177	T	C
9	chr9:4550286:A:C	0	4550286	C	A
9	chr9:4550752:A:C	0	4550752	C	A
9	chr9:4552653:A:G	0	4552653	G	A
9	chr9:4552876:C:G	0	4552876	G	C
9	chr9:4555305:A:G	0	4555305	G	A
9	chr9:4555573:C:T	0	4555573	T	C
9	chr9:4555923:T:A	0	4555923	A	T
9	chr9:4556448:C:T	0	4556448	T	C
9	chr9:4557165:T:C	0	4557165	C	T
9	chr9:4557770:A:G	0	4557770	G	A
9	chr9:4558810:A:G	0	4558810	G	A
9	chr9:4559024:G:A	0	4559024	A	G
9	chr9:4559468:TG:T	0	4559468	T	TG
9	chr9:4559775:C:T	0	4559775	T	C
9	chr9:4559892:C:T	0	4559892	T	C
9	chr9:4560135:T:C	0	4560135	C	T
9	chr9:4560243:C:A	0	4560243	A	C
9	chr9:4560454:C:T	0	4560454	T	C
9	chr9:4560569:T:C	0	4560569	C	T
9	chr9:4561374:C:T	0	4561374	T	C
9	chr9:4561421:T:C	0	4561421	C	T
9	chr9:4561426:T:C	0	4561426	C	T
9	chr9:4561651:G:A	0	4561651	A	G
9	chr9:4561769:T:C	0	4561769	C	T
9	chr9:4561988:G:A	0	4561988	A	G
9	chr9:4562034:C:T	0	4562034	T	C
9	chr9:4562472:G:A	0	4562472	A	G
9	chr9:4562549:G:A	0	4562549	A	G
9	chr9:4562663:T:C	0	4562663	C	T
9	chr9:4563041:C:T	0	4563041	T	C
9	chr9:4563095:A:G	0	4563095	G	A
9	chr9:4563316:A:G	0	4563316	G	A
9	chr9:4564432:G:A	0	4564432	A	G
9	chr9:4565432:C:T	0	4565432	T	C
9	chr9:4566698:A:T	0	4566698	T	A
9	chr9:4566863:C:T	0	4566863	T	C
9	chr9:4567353:C:G	0	4567353	G	C
9	chr9:4568342:A:G	0	4568342	G	A
9	chr9:4568716:A:G	0	4568716	G	A
9	chr9:4570331:A:G	0	4570331	G	A
9	chr9:4570605:A:G	0	4570605	G	A
9	chr9:4570953:T:C	0	4570953	C	T
9	chr9:4571216:C:T	0	4571216	T	C
9	chr9:4571324:A:AC	0	4571324	AC	A
9	chr9:4571672:A:G	0	4571672	G	A
9	chr9:4571728:C:T	0	4571728	T	C
9	chr9:4573156:C:G	0	4573156	G	C
9	chr9:4573218:G:A	0	4573218	A	G
9	chr9:4573586:G:T	0	4573586	T	G
9	chr9:4574045:C:G	0	4574045	G	C
9	chr9:4575673:A:G	0	4575673	G	A
9	chr9:4576774:G:A	0	4576774	A	G
9	chr9:4577809:A:C	0	4577809	C	A
9	chr9:4580158:G:A	0	4580158	A	G
9	chr9:4580984:T:C	0	4580984	C	T
9	chr9:4583550:G:A	0	4583550	A	G
9	chr9:4583748:G:C	0	4583748	C	G
9	chr9:4583752:A:G	0	4583752	G	A
9	chr9:4583886:A:T	0	4583886	T	A
9	chr9:4584169:A:G	0	4584169	G	A
9	chr9:4586808:G:C	0	4586808	C	G
9	chr9:4588099:G:A	0	4588099	A	G
9	chr9:4588635:G:A	0	4588635	A	G
9	chr9:4591655:T:C	0	4591655	C	T
9	chr9:4594203:T:C	0	4594203	C	T
9	chr9:4594919:C:G	0	4594919	G	C
9	chr9:4595087:A:G	0	4595087	G	A
9	chr9:4596315:A:G	0	4596315	G	A
9	chr9:4597758:C:T	0	4597758	T	C
9	chr9:4598116:C:G	0	4598116	G	C
9	chr9:4598699:T:G	0	4598699	G	T
9	chr9:4599542:G:A	0	4599542	A	G
9	chr9:4600000:A:T	0	4600000	T	A
9	chr9:4600019:G:A	0	4600019	A	G
9	chr9:4600160:G:A	0	4600160	A	G
9	chr9:4600196:G:A	0	4600196	A	G
9	chr9:4600237:C:A	0	4600237	A	C
9	chr9:4600264:C:T	0	4600264	T	C
9	chr9:4600613:T:G	0	4600613	G	T
9	chr9:4600804:T:C	0	4600804	C	T
9	chr9:4601286:C:T	0	4601286	T	C
9	chr9:4601547:T:A	0	4601547	A	T
9	chr9:4602142:T:G	0	4602142	G	T
9	chr9:4602180:C:A	0	4602180	A	C
9	chr9:4602356:G:A	0	4602356	A	G
9	chr9:4602398:C:G	0	4602398	G	C
9	chr9:4602498:G:A	0	4602498	A	G
9	chr9:4603564:C:A	0	4603564	A	C
9	chr9:4604043:A:G	0	4604043	G	A
9	chr9:4604171:G:C	0	4604171	C	G
9	chr9:4604425:T:C	0	4604425	C	T
9	chr9:4604807:T:G	0	4604807	G	T
9	chr9:4604813:T:C	0	4604813	C	T
9	chr9:4609678:A:C	0	4609678	C	A
9	chr9:4609839:AAAG:A	0	4609839	A	AAAG
9	chr9:4609888:C:T	0	4609888	T	C
9	chr9:4610378:A:G	0	4610378	G	A
9	chr9:4610627:A:G	0	4610627	G	A
9	chr9:4610794:A:C	0	4610794	C	A
9	chr9:4610991:A:G	0	4610991	G	A
9	chr9:4611722:G:A	0	4611722	A	G
9	chr9:4613660:T:C	0	4613660	C	T
9	chr9:4613940:C:G	0	4613940	G	C
9	chr9:4614271:T:A	0	4614271	A	T
9	chr9:4615020:T:C	0	4615020	C	T
9	chr9:4615499:T:C	0	4615499	C	T
9	chr9:4616385:T:C	0	4616385	C	T
9	chr9:4616985:T:C	0	4616985	C	T
9	chr9:4618615:A:G	0	4618615	G	A
9	chr9:4621321:A:C	0	4621321	C	A
9	chr9:4621342:C:G	0	4621342	G	C
9	chr9:4621576:C:T	0	4621576	T	C
9	chr9:4621651:G:A	0	4621651	A	G
9	chr9:4621730:T:A	0	4621730	A	T
9	chr9:4621781:C:T	0	4621781	T	C
9	chr9:4621787:C:T	0	4621787	T	C
9	chr9:4622303:T:C	0	4622303	C	T
9	chr9:4622312:T:C	0	4622312	C	T
9	chr9:4622453:T:C	0	4622453	C	T
9	chr9:4622976:G:GA	0	4622976	GA	G
9	chr9:4623006:A:G	0	4623006	G	A
9	chr9:4623076:T:G	0	4623076	G	T
9	chr9:4623101:G:C	0	4623101	C	G
9	chr9:4624890:T:C	0	4624890	C	T
9	chr9:4625415:T:C	0	4625415	C	T
9	chr9:4625995:T:C	0	4625995	C	T
9	chr9:4626849:C:G	0	4626849	G	C
9	chr9:4626892:T:A	0	4626892	A	T
9	chr9:4627173:TA:T	0	4627173	T	TA
9	chr9:4627556:T:C	0	4627556	C	T
9	chr9:4628450:C:T	0	4628450	T	C
9	chr9:4628511:A:G	0	4628511	G	A
9	chr9:4629049:A:T	0	4629049	T	A
9	chr9:4629273:G:A	0	4629273	A	G
9	chr9:4629296:A:C	0	4629296	C	A
9	chr9:4629595:C:T	0	4629595	T	C
9	chr9:4630135:C:T	0	4630135	T	C
9	chr9:4630151:A:G	0	4630151	G	A
9	chr9:4630360:C:T	0	4630360	T	C
9	chr9:4630577:A:G	0	4630577	G	A
9	chr9:4630713:A:G	0	4630713	G	A
9	chr9:4630762:C:T	0	4630762	T	C
9	chr9:4630926:T:C	0	4630926	C	T
9	chr9:4631605:C:G	0	4631605	G	C
9	chr9:4631623:AC:A	0	4631623	A	AC
9	chr9:4631766:T:G	0	4631766	G	T
9	chr9:4631802:A:G	0	4631802	G	A
9	chr9:4631853:C:A	0	4631853	A	C
9	chr9:4632448:C:T	0	4632448	T	C
9	chr9:4632579:G:A	0	4632579	A	G
9	chr9:4632703:G:A	0	4632703	A	G
9	chr9:4632784:A:C	0	4632784	C	A
9	chr9:4633030:C:T	0	4633030	T	C
9	chr9:4633399:G:C	0	4633399	C	G
9	chr9:4633488:G:A	0	4633488	A	G
9	chr9:4633582:G:A	0	4633582	A	G
9	chr9:4633823:A:T	0	4633823	T	A
9	chr9:4633827:G:T	0	4633827	T	G
9	chr9:4634031:G:A	0	4634031	A	G
9	chr9:4634086:T:C	0	4634086	C	T
9	chr9:4634405:C:A	0	4634405	A	C
9	chr9:4634506:T:C	0	4634506	C	T
9	chr9:4634667:G:T	0	4634667	T	G
9	chr9:4635091:C:T	0	4635091	T	C
9	chr9:4635232:G:A	0	4635232	A	G
9	chr9:4635591:A:G	0	4635591	G	A
9	chr9:4635746:G:A	0	4635746	A	G
9	chr9:4635747:G:A	0	4635747	A	G
9	chr9:4635825:C:T	0	4635825	T	C
9	chr9:4635923:G:A	0	4635923	A	G
9	chr9:4635999:T:C	0	4635999	C	T
9	chr9:4636084:A:G	0	4636084	G	A
9	chr9:4636498:C:T	0	4636498	T	C
9	chr9:4638089:G:C	0	4638089	C	G
9	chr9:4638139:T:C	0	4638139	C	T
9	chr9:4638218:TA:T	0	4638218	T	TA
9	chr9:4638220:TTA:T	0	4638220	T	TTA
9	chr9:4638399:C:G	0	4638399	G	C
9	chr9:4638503:A:G	0	4638503	G	A
9	chr9:4638576:A:T	0	4638576	T	A
9	chr9:4638730:C:A	0	4638730	A	C
9	chr9:4638816:G:A	0	4638816	A	G
9	chr9:4639135:A:G	0	4639135	G	A
9	chr9:4639417:G:C	0	4639417	C	G
9	chr9:4639471:T:C	0	4639471	C	T
9	chr9:4639497:A:G	0	4639497	G	A
9	chr9:4639565:C:T	0	4639565	T	C
9	chr9:4639622:T:C	0	4639622	C	T
9	chr9:4639674:A:G	0	4639674	G	A
9	chr9:4639842:C:T	0	4639842	T	C
9	chr9:4640712:C:A	0	4640712	A	C
9	chr9:4640959:T:C	0	4640959	C	T
9	chr9:4641082:A:G	0	4641082	G	A
9	chr9:4641182:A:G	0	4641182	G	A
9	chr9:4641203:T:C	0	4641203	C	T
9	chr9:4641323:C:G	0	4641323	G	C
9	chr9:4641501:C:T	0	4641501	T	C
9	chr9:4641755:C:T	0	4641755	T	C
9	chr9:4641789:T:C	0	4641789	C	T
9	chr9:4641884:C:T	0	4641884	T	C
9	chr9:4641973:T:A	0	4641973	A	T
9	chr9:4642192:T:A	0	4642192	A	T
9	chr9:4642402:C:T	0	4642402	T	C
9	chr9:4642786:G:T	0	4642786	T	G
9	chr9:4642792:AT:A	0	4642792	A	AT
9	chr9:4642841:TCACTC:T	0	4642841	T	TCACTC
9	chr9:4642965:C:T	0	4642965	T	C
9	chr9:4643310:C:T	0	4643310	T	C
9	chr9:4643573:C:G	0	4643573	G	C
9	chr9:4643653:A:G	0	4643653	G	A
9	chr9:4643850:C:A	0	4643850	A	C
9	chr9:4644856:T:A	0	4644856	A	T
9	chr9:4644941:A:G	0	4644941	G	A
9	chr9:4644978:T:A	0	4644978	A	T
9	chr9:4645008:G:C	0	4645008	C	G
9	chr9:4645214:C:T	0	4645214	T	C
9	chr9:4645391:T:C	0	4645391	C	T
9	chr9:4645512:C:T	0	4645512	T	C
9	chr9:4645806:T:C	0	4645806	C	T
9	chr9:4645935:A:G	0	4645935	G	A
9	chr9:4646577:C:G	0	4646577	G	C
9	chr9:4646774:T:C	0	4646774	C	T
9	chr9:4647104:A:G	0	4647104	G	A
9	chr9:4647307:C:T	0	4647307	T	C
9	chr9:4647524:G:A	0	4647524	A	G
9	chr9:4648081:C:A	0	4648081	A	C
9	chr9:4648101:T:C	0	4648101	C	T
9	chr9:4648145:G:T	0	4648145	T	G
9	chr9:4648205:C:T	0	4648205	T	C
9	chr9:4648527:C:T	0	4648527	T	C
9	chr9:4648617:G:A	0	4648617	A	G
9	chr9:4648632:A:G	0	4648632	G	A
9	chr9:4648651:G:C	0	4648651	C	G
9	chr9:4648786:C:T	0	4648786	T	C
9	chr9:4648876:T:C	0	4648876	C	T
9	chr9:4650305:C:T	0	4650305	T	C
9	chr9:4650957:C:T	0	4650957	T	C
9	chr9:4651591:C:G	0	4651591	G	C
9	chr9:4653894:G:A	0	4653894	A	G
9	chr9:4654195:C:T	0	4654195	T	C
9	chr9:4654392:T:C	0	4654392	C	T
9	chr9:4654655:C:A	0	4654655	A	C
9	chr9:4654730:G:A	0	4654730	A	G
9	chr9:4654774:G:A	0	4654774	A	G
9	chr9:4654775:C:T	0	4654775	T	C
9	chr9:4654786:G:A	0	4654786	A	G
9	chr9:4654850:G:A	0	4654850	A	G
9	chr9:4654868:GC:G	0	4654868	G	GC
9	chr9:4654963:T:C	0	4654963	C	T
9	chr9:4655425:C:T	0	4655425	T	C
9	chr9:4655525:A:G	0	4655525	G	A
9	chr9:4655841:G:A	0	4655841	A	G
9	chr9:4655980:G:A	0	4655980	A	G
9	chr9:4656139:G:A	0	4656139	A	G
9	chr9:4656194:T:A	0	4656194	A	T
9	chr9:4656237:C:G	0	4656237	G	C
9	chr9:4656803:T:C	0	4656803	C	T
9	chr9:4656893:A:G	0	4656893	G	A
9	chr9:4657040:A:G	0	4657040	G	A
9	chr9:4657108:C:T	0	4657108	T	C
9	chr9:4657357:C:A	0	4657357	A	C
9	chr9:4657757:G:C	0	4657757	C	G
9	chr9:4657906:T:C	0	4657906	C	T
9	chr9:4658369:A:G	0	4658369	G	A
9	chr9:4658489:T:C	0	4658489	C	T
9	chr9:4658545:A:G	0	4658545	G	A
9	chr9:4658662:G:A	0	4658662	A	G
9	chr9:4658811:G:A	0	4658811	A	G
9	chr9:4658850:G:A	0	4658850	A	G
9	chr9:4659111:T:C	0	4659111	C	T
9	chr9:4659418:T:C	0	4659418	C	T
9	chr9:4659449:T:C	0	4659449	C	T
9	chr9:4659586:G:A	0	4659586	A	G
9	chr9:4660269:G:A	0	4660269	A	G
9	chr9:4660294:T:C	0	4660294	C	T
9	chr9:4661146:A:T	0	4661146	T	A
9	chr9:4661437:C:T	0	4661437	T	C
9	chr9:4661853:C:T	0	4661853	T	C
9	chr9:4662065:G:A	0	4662065	A	G
9	chr9:4662286:G:C	0	4662286	C	G
9	chr9:4662394:A:G	0	4662394	G	A
9	chr9:4664749:C:T	0	4664749	T	C
9	chr9:4664852:A:G	0	4664852	G	A
9	chr9:4667712:C:T	0	4667712	T	C
9	chr9:4669547:T:C	0	4669547	C	T
9	chr9:4670250:C:T	0	4670250	T	C
9	chr9:4670338:G:A	0	4670338	A	G
9	chr9:4670525:A:G	0	4670525	G	A
9	chr9:4670573:C:T	0	4670573	T	C
9	chr9:4670642:G:A	0	4670642	A	G
9	chr9:4670982:CT:C	0	4670982	C	CT
9	chr9:4671022:A:G	0	4671022	G	A
9	chr9:4671409:C:A	0	4671409	A	C
9	chr9:4671957:G:A	0	4671957	A	G
9	chr9:4672381:T:C	0	4672381	C	T
9	chr9:4672480:G:A	0	4672480	A	G
9	chr9:4672712:T:C	0	4672712	C	T
9	chr9:4672878:C:T	0	4672878	T	C
9	chr9:4672996:G:T	0	4672996	T	G
9	chr9:4673641:T:A	0	4673641	A	T
9	chr9:4673780:C:T	0	4673780	T	C
9	chr9:4673941:G:A	0	4673941	A	G
9	chr9:4674193:T:C	0	4674193	C	T
9	chr9:4674408:A:C	0	4674408	C	A
9	chr9:4674695:A:G	0	4674695	G	A
9	chr9:4674722:T:C	0	4674722	C	T
9	chr9:4674736:C:A	0	4674736	A	C
9	chr9:4675543:C:T	0	4675543	T	C
9	chr9:4676012:G:C	0	4676012	C	G
9	chr9:4676266:G:T	0	4676266	T	G
9	chr9:4676745:G:C	0	4676745	C	G
9	chr9:4677218:C:A	0	4677218	A	C
9	chr9:4677453:T:C	0	4677453	C	T
9	chr9:4678475:A:C	0	4678475	C	A
9	chr9:4678483:T:A	0	4678483	A	T
9	chr9:4678519:A:C	0	4678519	C	A
9	chr9:4678720:T:A	0	4678720	A	T
9	chr9:4678754:A:G	0	4678754	G	A
9	chr9:4678805:C:T	0	4678805	T	C
9	chr9:4679078:C:G	0	4679078	G	C
9	chr9:4679906:A:G	0	4679906	G	A
9	chr9:4680014:A:G	0	4680014	G	A
9	chr9:4680407:T:C	0	4680407	C	T
9	chr9:4680653:G:A	0	4680653	A	G
9	chr9:4681173:G:C	0	4681173	C	G
9	chr9:4682029:A:T	0	4682029	T	A
9	chr9:4683295:C:G	0	4683295	G	C
9	chr9:4684397:G:T	0	4684397	T	G
9	chr9:4684770:A:G	0	4684770	G	A
9	chr9:4685340:T:C	0	4685340	C	T
9	chr9:4688293:C:T	0	4688293	T	C
9	chr9:4688412:A:G	0	4688412	G	A
9	chr9:4689614:G:A	0	4689614	A	G
9	chr9:4690399:T:C	0	4690399	C	T
9	chr9:4691570:C:T	0	4691570	T	C
9	chr9:4691765:A:G	0	4691765	G	A
9	chr9:4692185:TATCA:T	0	4692185	T	TATCA
9	chr9:4692233:T:C	0	4692233	C	T
9	chr9:4692589:A:T	0	4692589	T	A
9	chr9:4692677:C:T	0	4692677	T	C
9	chr9:4693092:C:G	0	4693092	G	C
9	chr9:4693171:A:G	0	4693171	G	A
9	chr9:4693368:A:G	0	4693368	G	A
9	chr9:4695291:G:C	0	4695291	C	G
9	chr9:4695548:C:T	0	4695548	T	C
9	chr9:4695652:G:A	0	4695652	A	G
9	chr9:4696897:C:G	0	4696897	G	C
9	chr9:4696919:C:T	0	4696919	T	C
9	chr9:4698416:G:A	0	4698416	A	G
9	chr9:4699175:T:G	0	4699175	G	T
9	chr9:4699273:G:T	0	4699273	T	G
9	chr9:4701004:TTCC:T	0	4701004	T	TTCC
9	chr9:4702417:C:T	0	4702417	T	C
9	chr9:4704132:A:T	0	4704132	T	A
9	chr9:4704420:G:A	0	4704420	A	G
9	chr9:4704866:A:G	0	4704866	G	A
9	chr9:4706214:C:T	0	4706214	T	C
9	chr9:4706366:T:C	0	4706366	C	T
9	chr9:4706858:CTCTT:C	0	4706858	C	CTCTT
9	chr9:4706961:A:G	0	4706961	G	A
9	chr9:4707351:TG:T	0	4707351	T	TG
9	chr9:4707514:G:A	0	4707514	A	G
9	chr9:4707519:G:C	0	4707519	C	G
9	chr9:4708414:TTC:T	0	4708414	T	TTC
9	chr9:4708851:C:T	0	4708851	T	C
9	chr9:4709784:A:G	0	4709784	G	A
9	chr9:4709861:T:C	0	4709861	C	T
9	chr9:4710409:C:T	0	4710409	T	C
9	chr9:4710465:C:T	0	4710465	T	C
9	chr9:4710468:C:T	0	4710468	T	C
9	chr9:4710753:AAAT:A	0	4710753	A	AAAT
9	chr9:4711224:A:C	0	4711224	C	A
9	chr9:4711440:T:A	0	4711440	A	T
9	chr9:4711947:G:A	0	4711947	A	G
9	chr9:4713506:G:A	0	4713506	A	G
9	chr9:4713655:G:T	0	4713655	T	G
9	chr9:4714234:A:T	0	4714234	T	A
9	chr9:4714297:G:C	0	4714297	C	G
9	chr9:4715302:G:C	0	4715302	C	G
9	chr9:4715341:G:A	0	4715341	A	G
9	chr9:4715926:G:A	0	4715926	A	G
9	chr9:4715927:A:T	0	4715927	T	A
9	chr9:4716102:G:T	0	4716102	T	G
9	chr9:4716515:T:A	0	4716515	A	T
9	chr9:4716588:C:T	0	4716588	T	C
9	chr9:4717157:G:A	0	4717157	A	G
9	chr9:4717355:G:A	0	4717355	A	G
9	chr9:4717635:A:G	0	4717635	G	A
9	chr9:4717916:T:C	0	4717916	C	T
9	chr9:4718165:C:G	0	4718165	G	C
9	chr9:4719031:G:A	0	4719031	A	G
9	chr9:4719809:T:C	0	4719809	C	T
9	chr9:4719989:G:A	0	4719989	A	G
9	chr9:4720263:T:C	0	4720263	C	T
9	chr9:4720489:G:T	0	4720489	T	G
9	chr9:4720604:T:C	0	4720604	C	T
9	chr9:4720647:T:C	0	4720647	C	T
9	chr9:4721435:A:C	0	4721435	C	A
9	chr9:4721494:C:G	0	4721494	G	C
9	chr9:4721568:CCT:C	0	4721568	C	CCT
9	chr9:4723391:G:A	0	4723391	A	G
9	chr9:4723752:A:G	0	4723752	G	A
9	chr9:4723881:T:G	0	4723881	G	T
9	chr9:4724651:T:C	0	4724651	C	T
9	chr9:4724801:T:C	0	4724801	C	T
9	chr9:4725013:A:G	0	4725013	G	A
9	chr9:4726031:T:C	0	4726031	C	T
9	chr9:4726267:T:G	0	4726267	G	T
9	chr9:4726367:A:G	0	4726367	G	A
9	chr9:4726448:G:A	0	4726448	A	G
9	chr9:4726478:T:C	0	4726478	C	T
9	chr9:4727310:T:C	0	4727310	C	T
9	chr9:4727562:C:T	0	4727562	T	C
9	chr9:4728024:A:G	0	4728024	G	A
9	chr9:4728036:A:C	0	4728036	C	A
9	chr9:4728098:A:G	0	4728098	G	A
9	chr9:4728159:G:A	0	4728159	A	G
9	chr9:4728294:G:A	0	4728294	A	G
9	chr9:4728635:T:C	0	4728635	C	T
9	chr9:4728729:T:C	0	4728729	C	T
9	chr9:4728960:CA:C	0	4728960	C	CA
9	chr9:4729644:G:A	0	4729644	A	G
9	chr9:4729803:C:A	0	4729803	A	C
9	chr9:4730041:C:A	0	4730041	A	C
9	chr9:4730213:C:T	0	4730213	T	C
9	chr9:4730281:G:C	0	4730281	C	G
9	chr9:4730358:T:A	0	4730358	A	T
9	chr9:4730482:G:A	0	4730482	A	G
9	chr9:4730743:C:A	0	4730743	A	C
9	chr9:4731040:T:C	0	4731040	C	T
9	chr9:4731711:T:C	0	4731711	C	T
9	chr9:4732208:C:T	0	4732208	T	C
9	chr9:4732389:A:G	0	4732389	G	A
9	chr9:4733368:G:C	0	4733368	C	G
9	chr9:4733525:T:C	0	4733525	C	T
9	chr9:4733652:C:T	0	4733652	T	C
9	chr9:4733967:T:C	0	4733967	C	T
9	chr9:4733992:C:T	0	4733992	T	C
9	chr9:4734014:T:C	0	4734014	C	T
9	chr9:4734393:T:C	0	4734393	C	T
9	chr9:4734945:C:T	0	4734945	T	C
9	chr9:4735055:G:C	0	4735055	C	G
9	chr9:4735079:G:A	0	4735079	A	G
9	chr9:4735162:A:G	0	4735162	G	A
9	chr9:4736005:C:T	0	4736005	T	C
9	chr9:4736508:T:C	0	4736508	C	T
9	chr9:4736779:A:G	0	4736779	G	A
9	chr9:4736953:C:T	0	4736953	T	C
9	chr9:4737015:GC:G	0	4737015	G	GC
9	chr9:4737072:A:G	0	4737072	G	A
9	chr9:4737215:C:G	0	4737215	G	C
9	chr9:4737236:T:TTTGC	0	4737236	TTTGC	T
9	chr9:4737288:ATC:A	0	4737288	A	ATC
9	chr9:4737385:T:C	0	4737385	C	T
9	chr9:4737890:A:C	0	4737890	C	A
9	chr9:4738036:G:A	0	4738036	A	G
9	chr9:4738221:A:C	0	4738221	C	A
9	chr9:4738451:A:C	0	4738451	C	A
9	chr9:4739005:C:T	0	4739005	T	C
9	chr9:4739898:A:G	0	4739898	G	A
9	chr9:4740456:A:C	0	4740456	C	A
9	chr9:4740545:G:A	0	4740545	A	G
9	chr9:4741670:A:C	0	4741670	C	A
9	chr9:4741712:C:A	0	4741712	A	C
9	chr9:4741808:C:T	0	4741808	T	C
9	chr9:4741883:C:T	0	4741883	T	C
9	chr9:4742001:C:T	0	4742001	T	C
9	chr9:4742161:C:T	0	4742161	T	C
9	chr9:4742226:A:C	0	4742226	C	A
9	chr9:4742323:G:A	0	4742323	A	G
9	chr9:4742498:G:T	0	4742498	T	G
9	chr9:4742763:G:A	0	4742763	A	G
9	chr9:4742796:C:T	0	4742796	T	C
9	chr9:4743041:G:A	0	4743041	A	G
9	chr9:4743341:A:G	0	4743341	G	A
9	chr9:4743626:G:A	0	4743626	A	G
9	chr9:4743899:G:A	0	4743899	A	G
9	chr9:4743973:C:A	0	4743973	A	C
9	chr9:4743995:G:A	0	4743995	A	G
9	chr9:4744743:T:C	0	4744743	C	T
9	chr9:4745035:AC:A	0	4745035	A	AC
9	chr9:4745212:A:G	0	4745212	G	A
9	chr9:4745735:A:C	0	4745735	C	A
9	chr9:4746539:C:T	0	4746539	T	C
9	chr9:4748208:T:C	0	4748208	C	T
9	chr9:4748405:C:G	0	4748405	G	C
9	chr9:4748543:G:C	0	4748543	C	G
9	chr9:4749459:A:C	0	4749459	C	A
9	chr9:4750552:C:T	0	4750552	T	C
9	chr9:4750670:G:A	0	4750670	A	G
9	chr9:4750764:C:T	0	4750764	T	C
9	chr9:4750996:C:T	0	4750996	T	C
9	chr9:4751293:C:T	0	4751293	T	C
9	chr9:4751511:C:T	0	4751511	T	C
9	chr9:4751577:G:C	0	4751577	C	G
9	chr9:4751672:T:TG	0	4751672	TG	T
9	chr9:4751679:AC:A	0	4751679	A	AC
9	chr9:4751685:A:T	0	4751685	T	A
9	chr9:4752704:C:A	0	4752704	A	C
9	chr9:4753862:T:C	0	4753862	C	T
9	chr9:4754510:G:T	0	4754510	T	G
9	chr9:4755452:T:A	0	4755452	A	T
9	chr9:4755566:C:A	0	4755566	A	C
9	chr9:4756110:G:C	0	4756110	C	G
9	chr9:4757094:G:A	0	4757094	A	G
9	chr9:4757261:G:T	0	4757261	T	G
9	chr9:4757297:T:A	0	4757297	A	T
9	chr9:4757649:G:A	0	4757649	A	G
9	chr9:4758191:AG:A	0	4758191	A	AG
9	chr9:4758507:A:G	0	4758507	G	A
9	chr9:4758835:A:G	0	4758835	G	A
9	chr9:4758972:G:A	0	4758972	A	G
9	chr9:4759646:T:A	0	4759646	A	T
9	chr9:4759883:A:G	0	4759883	G	A
9	chr9:4760072:T:C	0	4760072	C	T
9	chr9:4760635:G:C	0	4760635	C	G
9	chr9:4762052:C:G	0	4762052	G	C
9	chr9:4762085:G:A	0	4762085	A	G
9	chr9:4762181:C:G	0	4762181	G	C
9	chr9:4762416:C:T	0	4762416	T	C
9	chr9:4762606:C:T	0	4762606	T	C
9	chr9:4762737:C:G	0	4762737	G	C
9	chr9:4763368:C:A	0	4763368	A	C
9	chr9:4763473:A:G	0	4763473	G	A
9	chr9:4764843:A:G	0	4764843	G	A
9	chr9:4765448:C:A	0	4765448	A	C
9	chr9:4765993:T:A	0	4765993	A	T
9	chr9:4766011:G:A	0	4766011	A	G
9	chr9:4766022:C:T	0	4766022	T	C
9	chr9:4766071:A:G	0	4766071	G	A
9	chr9:4766114:G:A	0	4766114	A	G
9	chr9:4766209:A:T	0	4766209	T	A
9	chr9:4766296:G:T	0	4766296	T	G
9	chr9:4766364:C:T	0	4766364	T	C
9	chr9:4766475:G:A	0	4766475	A	G
9	chr9:4766510:T:C	0	4766510	C	T
9	chr9:4766763:T:C	0	4766763	C	T
9	chr9:4766773:A:G	0	4766773	G	A
9	chr9:4766871:G:A	0	4766871	A	G
9	chr9:4767064:G:C	0	4767064	C	G
9	chr9:4767341:T:C	0	4767341	C	T
9	chr9:4767605:T:C	0	4767605	C	T
9	chr9:4767677:C:T	0	4767677	T	C
9	chr9:4767720:T:C	0	4767720	C	T
9	chr9:4768503:C:T	0	4768503	T	C
9	chr9:4768650:G:A	0	4768650	A	G
9	chr9:4769647:T:C	0	4769647	C	T
9	chr9:4770942:C:T	0	4770942	T	C
9	chr9:4771638:C:T	0	4771638	T	C
9	chr9:4772370:C:T	0	4772370	T	C
9	chr9:4773066:G:A	0	4773066	A	G
9	chr9:4773074:T:C	0	4773074	C	T
9	chr9:4773080:T:G	0	4773080	G	T
9	chr9:4773290:T:C	0	4773290	C	T
9	chr9:4773800:T:A	0	4773800	A	T
9	chr9:4774015:C:T	0	4774015	T	C
9	chr9:4774973:A:T	0	4774973	T	A
9	chr9:4775634:A:G	0	4775634	G	A
9	chr9:4775760:T:A	0	4775760	A	T
9	chr9:4776042:A:G	0	4776042	G	A
9	chr9:4776349:A:G	0	4776349	G	A
9	chr9:4776394:T:C	0	4776394	C	T
9	chr9:4776711:A:T	0	4776711	T	A
9	chr9:4776986:T:C	0	4776986	C	T
9	chr9:4777147:A:C	0	4777147	C	A
9	chr9:4777162:C:T	0	4777162	T	C
9	chr9:4778517:G:A	0	4778517	A	G
9	chr9:4778777:G:A	0	4778777	A	G
9	chr9:4779545:C:A	0	4779545	A	C
9	chr9:4780007:T:A	0	4780007	A	T
9	chr9:4780953:C:T	0	4780953	T	C
9	chr9:4783487:G:C	0	4783487	C	G
9	chr9:4783580:G:T	0	4783580	T	G
9	chr9:4784161:C:T	0	4784161	T	C
9	chr9:4784460:G:A	0	4784460	A	G
9	chr9:4784933:T:C	0	4784933	C	T
9	chr9:4785191:C:T	0	4785191	T	C
9	chr9:4785307:T:C	0	4785307	C	T
9	chr9:4785498:G:A	0	4785498	A	G
9	chr9:4785768:G:A	0	4785768	A	G
9	chr9:4786142:T:C	0	4786142	C	T
9	chr9:4786143:G:A	0	4786143	A	G
9	chr9:4786257:T:C	0	4786257	C	T
9	chr9:4786532:A:G	0	4786532	G	A
9	chr9:4786603:T:C	0	4786603	C	T
9	chr9:4786658:G:A	0	4786658	A	G
9	chr9:4787027:A:C	0	4787027	C	A
9	chr9:4787041:G:A	0	4787041	A	G
9	chr9:4787149:G:A	0	4787149	A	G
9	chr9:4787167:G:A	0	4787167	A	G
9	chr9:4787200:C:G	0	4787200	G	C
9	chr9:4787468:G:A	0	4787468	A	G
9	chr9:4787688:C:G	0	4787688	G	C
9	chr9:4787735:CACTGCTGAACAAATCAATAACAAGTAATGATATAGAATTAATAAACACTCTCCCAGCAAAGTAAAGCCCAGGACCTGATGGTTTT:C	0	4787735	C	CACTGCTGAACAAATCAATAACAAGTAATGATATAGAATTAATAAACACTCTCCCAGCAAAGTAAAGCCCAGGACCTGATGGTTTT
9	chr9:4787922:T:C	0	4787922	C	T
9	chr9:4788043:A:T	0	4788043	T	A
9	chr9:4788217:G:A	0	4788217	A	G
9	chr9:4788711:C:T	0	4788711	T	C
9	chr9:4788865:CA:C	0	4788865	C	CA
9	chr9:4789171:A:G	0	4789171	G	A
9	chr9:4789360:A:G	0	4789360	G	A
9	chr9:4790127:T:A	0	4790127	A	T
9	chr9:4790227:T:C	0	4790227	C	T
9	chr9:4791219:T:TA	0	4791219	TA	T
9	chr9:4792044:G:T	0	4792044	T	G
9	chr9:4792339:C:T	0	4792339	T	C
9	chr9:4792437:C:T	0	4792437	T	C
9	chr9:4793254:G:A	0	4793254	A	G
9	chr9:4793798:G:T	0	4793798	T	G
9	chr9:4794758:T:C	0	4794758	C	T
9	chr9:4796032:A:G	0	4796032	G	A
9	chr9:4796162:C:T	0	4796162	T	C
9	chr9:4796225:T:C	0	4796225	C	T
9	chr9:4798368:C:T	0	4798368	T	C
9	chr9:4800948:T:C	0	4800948	C	T
9	chr9:4801147:T:C	0	4801147	C	T
9	chr9:4802357:T:C	0	4802357	C	T
9	chr9:4802483:G:T	0	4802483	T	G
9	chr9:4802536:T:C	0	4802536	C	T
9	chr9:4802564:C:T	0	4802564	T	C
9	chr9:4803065:A:C	0	4803065	C	A
9	chr9:4803651:G:C	0	4803651	C	G
9	chr9:4805760:T:G	0	4805760	G	T
9	chr9:4806063:T:TG	0	4806063	TG	T
9	chr9:4806146:A:C	0	4806146	C	A
9	chr9:4806520:G:A	0	4806520	A	G
9	chr9:4806556:C:T	0	4806556	T	C
9	chr9:4807380:T:C	0	4807380	C	T
9	chr9:4808794:G:A	0	4808794	A	G
9	chr9:4808830:G:A	0	4808830	A	G
9	chr9:4808906:C:T	0	4808906	T	C
9	chr9:4808971:C:T	0	4808971	T	C
9	chr9:4809158:T:G	0	4809158	G	T
9	chr9:4809588:G:A	0	4809588	A	G
9	chr9:4810017:A:G	0	4810017	G	A
9	chr9:4810097:A:G	0	4810097	G	A
9	chr9:4812679:C:G	0	4812679	G	C
9	chr9:4814516:C:T	0	4814516	T	C
9	chr9:4814532:G:T	0	4814532	T	G
9	chr9:4815184:A:G	0	4815184	G	A
9	chr9:4815648:A:G	0	4815648	G	A
9	chr9:4816184:G:C	0	4816184	C	G
9	chr9:4817068:C:T	0	4817068	T	C
9	chr9:4817374:T:G	0	4817374	G	T
9	chr9:4817472:T:C	0	4817472	C	T
9	chr9:4818167:C:T	0	4818167	T	C
9	chr9:4818403:A:G	0	4818403	G	A
9	chr9:4818694:G:A	0	4818694	A	G
9	chr9:4818706:C:G	0	4818706	G	C
9	chr9:4818812:T:C	0	4818812	C	T
9	chr9:4820438:G:A	0	4820438	A	G
9	chr9:4821452:T:G	0	4821452	G	T
9	chr9:4822521:C:G	0	4822521	G	C
9	chr9:4824003:C:T	0	4824003	T	C
9	chr9:4824967:A:C	0	4824967	C	A
9	chr9:4825117:G:A	0	4825117	A	G
9	chr9:4826014:G:T	0	4826014	T	G
9	chr9:4826618:C:T	0	4826618	T	C
9	chr9:4826768:G:A	0	4826768	A	G
9	chr9:4827541:T:C	0	4827541	C	T
9	chr9:4827719:A:T	0	4827719	T	A
9	chr9:4828043:A:G	0	4828043	G	A
9	chr9:4829310:C:T	0	4829310	T	C
9	chr9:4829487:T:C	0	4829487	C	T
9	chr9:4829790:G:A	0	4829790	A	G
9	chr9:4829915:C:T	0	4829915	T	C
9	chr9:4830789:C:G	0	4830789	G	C
9	chr9:4830849:G:A	0	4830849	A	G
9	chr9:4832130:C:A	0	4832130	A	C
9	chr9:4832618:G:A	0	4832618	A	G
9	chr9:4832624:A:G	0	4832624	G	A
9	chr9:4832636:C:T	0	4832636	T	C
9	chr9:4832888:T:C	0	4832888	C	T
9	chr9:4832941:A:G	0	4832941	G	A
9	chr9:4833436:G:A	0	4833436	A	G
9	chr9:4833437:C:T	0	4833437	T	C
9	chr9:4833679:T:A	0	4833679	A	T
9	chr9:4833866:T:C	0	4833866	C	T
9	chr9:4834394:A:G	0	4834394	G	A
9	chr9:4834438:C:G	0	4834438	G	C
9	chr9:4834597:G:A	0	4834597	A	G
9	chr9:4834733:A:G	0	4834733	G	A
9	chr9:4835173:G:A	0	4835173	A	G
9	chr9:4835245:T:A	0	4835245	A	T
9	chr9:4835717:C:T	0	4835717	T	C
9	chr9:4836566:G:A	0	4836566	A	G
9	chr9:4836621:C:T	0	4836621	T	C
9	chr9:4836640:G:C	0	4836640	C	G
9	chr9:4836918:G:A	0	4836918	A	G
9	chr9:4840063:C:T	0	4840063	T	C
9	chr9:4840877:G:A	0	4840877	A	G
9	chr9:4841667:T:A	0	4841667	A	T
9	chr9:4841877:G:A	0	4841877	A	G
9	chr9:4842773:A:G	0	4842773	G	A
9	chr9:4842967:C:G	0	4842967	G	C
9	chr9:4843672:C:G	0	4843672	G	C
9	chr9:4844214:T:C	0	4844214	C	T
9	chr9:4844265:T:C	0	4844265	C	T
9	chr9:4844459:G:A	0	4844459	A	G
9	chr9:4844507:G:T	0	4844507	T	G
9	chr9:4844704:T:C	0	4844704	C	T
9	chr9:4844778:A:C	0	4844778	C	A
9	chr9:4845196:T:C	0	4845196	C	T
9	chr9:4845520:A:G	0	4845520	G	A
9	chr9:4846610:T:C	0	4846610	C	T
9	chr9:4846642:G:A	0	4846642	A	G
9	chr9:4847168:T:C	0	4847168	C	T
9	chr9:4848297:A:G	0	4848297	G	A
9	chr9:4848357:A:T	0	4848357	T	A
9	chr9:4848875:G:T	0	4848875	T	G
9	chr9:4849647:T:C	0	4849647	C	T
9	chr9:4850141:T:C	0	4850141	C	T
9	chr9:4850421:C:G	0	4850421	G	C
9	chr9:4850613:A:G	0	4850613	G	A
9	chr9:4850876:T:C	0	4850876	C	T
9	chr9:4851464:A:G	0	4851464	G	A
9	chr9:4851515:A:G	0	4851515	G	A
9	chr9:4851933:G:T	0	4851933	T	G
9	chr9:4851966:C:T	0	4851966	T	C
9	chr9:4852599:A:G	0	4852599	G	A
9	chr9:4852728:A:C	0	4852728	C	A
9	chr9:4853198:C:T	0	4853198	T	C
9	chr9:4853984:C:G	0	4853984	G	C
9	chr9:4854307:A:G	0	4854307	G	A
9	chr9:4854586:C:T	0	4854586	T	C
9	chr9:4854678:T:C	0	4854678	C	T
9	chr9:4855306:T:A	0	4855306	A	T
9	chr9:4855781:G:A	0	4855781	A	G
9	chr9:4855912:C:T	0	4855912	T	C
9	chr9:4856019:C:G	0	4856019	G	C
9	chr9:4856234:G:A	0	4856234	A	G
9	chr9:4856339:G:T	0	4856339	T	G
9	chr9:4856417:A:G	0	4856417	G	A
9	chr9:4856568:T:G	0	4856568	G	T
9	chr9:4857662:C:T	0	4857662	T	C
9	chr9:4857802:C:T	0	4857802	T	C
9	chr9:4858019:A:G	0	4858019	G	A
9	chr9:4858114:A:G	0	4858114	G	A
9	chr9:4858253:C:G	0	4858253	G	C
9	chr9:4858749:GA:G	0	4858749	G	GA
9	chr9:4858997:G:A	0	4858997	A	G
9	chr9:4859015:A:G	0	4859015	G	A
9	chr9:4859303:A:G	0	4859303	G	A
9	chr9:4859872:G:A	0	4859872	A	G
9	chr9:4860943:A:G	0	4860943	G	A
9	chr9:4860964:T:C	0	4860964	C	T
9	chr9:4860980:G:A	0	4860980	A	G
9	chr9:4861302:A:C	0	4861302	C	A
9	chr9:4861479:C:T	0	4861479	T	C
9	chr9:4863305:T:A	0	4863305	A	T
9	chr9:4863551:C:A	0	4863551	A	C
9	chr9:4863670:T:C	0	4863670	C	T
9	chr9:4863952:A:G	0	4863952	G	A
9	chr9:4864891:A:G	0	4864891	G	A
9	chr9:4865256:A:G	0	4865256	G	A
9	chr9:4865338:C:T	0	4865338	T	C
9	chr9:4866010:G:T	0	4866010	T	G
9	chr9:4866724:T:C	0	4866724	C	T
9	chr9:4869089:C:T	0	4869089	T	C
9	chr9:4869090:A:G	0	4869090	G	A
9	chr9:4871638:C:T	0	4871638	T	C
9	chr9:4873216:C:T	0	4873216	T	C
9	chr9:4873419:G:A	0	4873419	A	G
9	chr9:4875613:G:A	0	4875613	A	G
9	chr9:4875652:A:G	0	4875652	G	A
9	chr9:4876202:C:T	0	4876202	T	C
9	chr9:4876772:C:A	0	4876772	A	C
9	chr9:4876997:G:T	0	4876997	T	G
9	chr9:4877002:A:C	0	4877002	C	A
9	chr9:4877031:T:C	0	4877031	C	T
9	chr9:4878911:A:G	0	4878911	G	A
9	chr9:4879160:C:T	0	4879160	T	C
9	chr9:4879855:T:A	0	4879855	A	T
9	chr9:4882205:A:G	0	4882205	G	A
9	chr9:4882720:G:A	0	4882720	A	G
9	chr9:4883372:A:T	0	4883372	T	A
9	chr9:4883647:C:G	0	4883647	G	C
9	chr9:4883937:T:C	0	4883937	C	T
9	chr9:4884546:A:G	0	4884546	G	A
9	chr9:4885082:C:T	0	4885082	T	C
9	chr9:4885267:A:G	0	4885267	G	A
9	chr9:4885869:C:T	0	4885869	T	C
9	chr9:4885876:G:A	0	4885876	A	G
9	chr9:4886080:A:C	0	4886080	C	A
9	chr9:4886407:A:G	0	4886407	G	A
9	chr9:4886485:T:C	0	4886485	C	T
9	chr9:4886764:G:T	0	4886764	T	G
9	chr9:4887200:A:T	0	4887200	T	A
9	chr9:4887389:G:A	0	4887389	A	G
9	chr9:4887465:T:C	0	4887465	C	T
9	chr9:4888254:G:A	0	4888254	A	G
9	chr9:4888355:C:T	0	4888355	T	C
9	chr9:4888441:A:C	0	4888441	C	A
9	chr9:4888585:C:A	0	4888585	A	C
9	chr9:4888724:T:C	0	4888724	C	T
9	chr9:4889208:A:G	0	4889208	G	A
9	chr9:4889239:A:G	0	4889239	G	A
9	chr9:4889582:G:A	0	4889582	A	G
9	chr9:4891074:C:T	0	4891074	T	C
9	chr9:4891315:T:C	0	4891315	C	T
9	chr9:4891328:A:G	0	4891328	G	A
9	chr9:4891797:A:C	0	4891797	C	A
9	chr9:4891843:C:T	0	4891843	T	C
9	chr9:4892863:A:G	0	4892863	G	A
9	chr9:4894985:C:T	0	4894985	T	C
9	chr9:4895329:C:G	0	4895329	G	C
9	chr9:4895391:A:G	0	4895391	G	A
9	chr9:4896217:T:A	0	4896217	A	T
9	chr9:4898136:G:A	0	4898136	A	G
9	chr9:4898326:G:T	0	4898326	T	G
9	chr9:4898764:G:A	0	4898764	A	G
9	chr9:4899087:T:A	0	4899087	A	T
9	chr9:4899353:G:T	0	4899353	T	G
9	chr9:4900821:A:G	0	4900821	G	A
9	chr9:4900939:G:A	0	4900939	A	G
9	chr9:4901296:C:G	0	4901296	G	C
9	chr9:4901461:A:G	0	4901461	G	A
9	chr9:4901494:T:A	0	4901494	A	T
9	chr9:4901564:A:G	0	4901564	G	A
9	chr9:4901617:G:C	0	4901617	C	G
9	chr9:4901780:G:T	0	4901780	T	G
9	chr9:4902707:A:G	0	4902707	G	A
9	chr9:4903034:C:G	0	4903034	G	C
9	chr9:4903709:T:A	0	4903709	A	T
9	chr9:4903818:T:G	0	4903818	G	T
9	chr9:4904322:T:A	0	4904322	A	T
9	chr9:4904498:T:C	0	4904498	C	T
9	chr9:4904969:T:G	0	4904969	G	T
9	chr9:4904990:C:T	0	4904990	T	C
9	chr9:4905038:A:G	0	4905038	G	A
9	chr9:4905048:G:C	0	4905048	C	G
9	chr9:4905287:A:T	0	4905287	T	A
9	chr9:4905422:AG:A	0	4905422	A	AG
9	chr9:4905953:A:C	0	4905953	C	A
9	chr9:4906515:C:T	0	4906515	T	C
9	chr9:4908050:G:A	0	4908050	A	G
9	chr9:4908182:G:A	0	4908182	A	G
9	chr9:4909719:C:T	0	4909719	T	C
9	chr9:4909987:T:C	0	4909987	C	T
9	chr9:4910278:G:C	0	4910278	C	G
9	chr9:4910976:C:G	0	4910976	G	C
9	chr9:4911630:G:A	0	4911630	A	G
9	chr9:4911827:G:A	0	4911827	A	G
9	chr9:4915685:AG:A	0	4915685	A	AG
9	chr9:4916686:A:T	0	4916686	T	A
9	chr9:4916739:T:C	0	4916739	C	T
9	chr9:4916923:C:G	0	4916923	G	C
9	chr9:4917398:T:C	0	4917398	C	T
9	chr9:4917729:G:T	0	4917729	T	G
9	chr9:4917837:T:C	0	4917837	C	T
9	chr9:4918287:G:C	0	4918287	C	G
9	chr9:4918792:T:G	0	4918792	G	T
9	chr9:4918938:G:T	0	4918938	T	G
9	chr9:4919584:T:G	0	4919584	G	T
9	chr9:4919740:C:T	0	4919740	T	C
9	chr9:4922516:A:G	0	4922516	G	A
9	chr9:4924012:A:C	0	4924012	C	A
9	chr9:4924647:A:G	0	4924647	G	A
9	chr9:4924936:A:T	0	4924936	T	A
9	chr9:4927169:C:G	0	4927169	G	C
9	chr9:4928258:C:A	0	4928258	A	C
9	chr9:4929404:C:G	0	4929404	G	C
9	chr9:4929679:C:A	0	4929679	A	C
9	chr9:4930487:A:C	0	4930487	C	A
9	chr9:4930732:T:G	0	4930732	G	T
9	chr9:4930755:C:G	0	4930755	G	C
9	chr9:4930781:G:C	0	4930781	C	G
9	chr9:4930976:A:G	0	4930976	G	A
9	chr9:4931021:G:A	0	4931021	A	G
9	chr9:4931076:C:T	0	4931076	T	C
9	chr9:4932612:A:G	0	4932612	G	A
9	chr9:4932627:C:G	0	4932627	G	C
9	chr9:4932653:T:G	0	4932653	G	T
9	chr9:4933211:T:G	0	4933211	G	T
9	chr9:4933667:C:T	0	4933667	T	C
9	chr9:4934926:G:A	0	4934926	A	G
9	chr9:4934955:G:A	0	4934955	A	G
9	chr9:4935406:C:T	0	4935406	T	C
9	chr9:4935533:G:A	0	4935533	A	G
9	chr9:4936000:C:G	0	4936000	G	C
9	chr9:4936407:T:G	0	4936407	G	T
9	chr9:4937331:C:T	0	4937331	T	C
9	chr9:4937872:T:C	0	4937872	C	T
9	chr9:4938178:C:A	0	4938178	A	C
9	chr9:4938232:C:T	0	4938232	T	C
9	chr9:4939466:G:C	0	4939466	C	G
9	chr9:4939569:C:T	0	4939569	T	C
9	chr9:4939854:T:G	0	4939854	G	T
9	chr9:4940053:A:G	0	4940053	G	A
9	chr9:4940296:C:A	0	4940296	A	C
9	chr9:4940871:C:T	0	4940871	T	C
9	chr9:4941870:C:T	0	4941870	T	C
9	chr9:4941997:G:C	0	4941997	C	G
9	chr9:4942657:G:A	0	4942657	A	G
9	chr9:4943198:C:T	0	4943198	T	C
9	chr9:4944089:G:A	0	4944089	A	G
9	chr9:4944899:C:T	0	4944899	T	C
9	chr9:4946261:A:G	0	4946261	G	A
9	chr9:4946989:G:T	0	4946989	T	G
9	chr9:4947455:C:A	0	4947455	A	C
9	chr9:4947714:A:T	0	4947714	T	A
9	chr9:4947995:G:A	0	4947995	A	G
9	chr9:4948224:C:A	0	4948224	A	C
9	chr9:4949139:C:T	0	4949139	T	C
9	chr9:4949635:G:A	0	4949635	A	G
9	chr9:4950144:C:T	0	4950144	T	C
9	chr9:4950159:T:C	0	4950159	C	T
9	chr9:4950326:A:C	0	4950326	C	A
9	chr9:4950583:G:A	0	4950583	A	G
9	chr9:4950616:CT:C	0	4950616	C	CT
9	chr9:4951123:C:A	0	4951123	A	C
9	chr9:4951170:A:G	0	4951170	G	A
9	chr9:4951185:T:C	0	4951185	C	T
9	chr9:4951380:G:A	0	4951380	A	G
9	chr9:4951635:G:T	0	4951635	T	G
9	chr9:4952216:T:C	0	4952216	C	T
9	chr9:4952378:G:A	0	4952378	A	G
9	chr9:4952699:TCTCAA:T	0	4952699	T	TCTCAA
9	chr9:4953369:C:T	0	4953369	T	C
9	chr9:4953599:G:A	0	4953599	A	G
9	chr9:4953728:C:T	0	4953728	T	C
9	chr9:4953916:G:A	0	4953916	A	G
9	chr9:4954246:A:T	0	4954246	T	A
9	chr9:4954324:C:G	0	4954324	G	C
9	chr9:4955072:G:A	0	4955072	A	G
9	chr9:4955240:C:T	0	4955240	T	C
9	chr9:4955496:G:A	0	4955496	A	G
9	chr9:4957298:T:C	0	4957298	C	T
9	chr9:4957480:TA:T	0	4957480	T	TA
9	chr9:4958341:G:A	0	4958341	A	G
9	chr9:4959024:C:T	0	4959024	T	C
9	chr9:4959962:T:C	0	4959962	C	T
9	chr9:4960830:C:T	0	4960830	T	C
9	chr9:4961260:A:G	0	4961260	G	A
9	chr9:4961487:T:C	0	4961487	C	T
9	chr9:4962211:AT:A	0	4962211	A	AT
9	chr9:4962247:C:T	0	4962247	T	C
9	chr9:4962803:G:T	0	4962803	T	G
9	chr9:4964774:A:G	0	4964774	G	A
9	chr9:4965713:C:A	0	4965713	A	C
9	chr9:4965715:C:G	0	4965715	G	C
9	chr9:4966178:C:T	0	4966178	T	C
9	chr9:4966971:T:C	0	4966971	C	T
9	chr9:4967539:T:A	0	4967539	A	T
9	chr9:4967990:A:T	0	4967990	T	A
9	chr9:4968019:T:C	0	4968019	C	T
9	chr9:4968331:T:C	0	4968331	C	T
9	chr9:4968735:T:C	0	4968735	C	T
9	chr9:4969106:G:A	0	4969106	A	G
9	chr9:4969787:C:T	0	4969787	T	C
9	chr9:4970601:C:A	0	4970601	A	C
9	chr9:4970715:G:C	0	4970715	C	G
9	chr9:4972398:C:T	0	4972398	T	C
9	chr9:4973081:T:C	0	4973081	C	T
9	chr9:4974441:G:A	0	4974441	A	G
9	chr9:4975052:G:A	0	4975052	A	G
9	chr9:4975695:A:T	0	4975695	T	A
9	chr9:4976029:A:G	0	4976029	G	A
9	chr9:4976751:C:G	0	4976751	G	C
9	chr9:4977563:G:T	0	4977563	T	G
9	chr9:4978816:C:T	0	4978816	T	C
9	chr9:4979730:A:G	0	4979730	G	A
9	chr9:4981238:A:G	0	4981238	G	A
9	chr9:4981354:C:G	0	4981354	G	C
9	chr9:4981866:G:T	0	4981866	T	G
9	chr9:4983311:T:A	0	4983311	A	T
9	chr9:4985542:T:C	0	4985542	C	T
9	chr9:4985879:A:G	0	4985879	G	A
9	chr9:4986376:G:A	0	4986376	A	G
9	chr9:4987958:C:T	0	4987958	T	C
9	chr9:4988048:G:C	0	4988048	C	G
9	chr9:4988146:A:G	0	4988146	G	A
9	chr9:4988341:C:T	0	4988341	T	C
9	chr9:4988657:T:C	0	4988657	C	T
9	chr9:4988761:C:T	0	4988761	T	C
9	chr9:4990876:C:G	0	4990876	G	C
9	chr9:4991379:G:A	0	4991379	A	G
9	chr9:4992030:T:C	0	4992030	C	T
9	chr9:4992451:G:T	0	4992451	T	G
9	chr9:4992877:C:G	0	4992877	G	C
9	chr9:4993082:C:G	0	4993082	G	C
9	chr9:4993834:T:A	0	4993834	A	T
9	chr9:4994988:G:A	0	4994988	A	G
9	chr9:4996997:G:A	0	4996997	A	G
9	chr9:4997224:C:T	0	4997224	T	C
9	chr9:4998983:G:A	0	4998983	A	G
9	chr9:5000811:A:G	0	5000811	G	A
9	chr9:5001204:G:A	0	5001204	A	G
9	chr9:5001205:A:T	0	5001205	T	A
9	chr9:5002011:C:T	0	5002011	T	C
9	chr9:5003093:G:A	0	5003093	A	G
9	chr9:5003851:AG:A	0	5003851	A	AG
9	chr9:5003973:G:T	0	5003973	T	G
9	chr9:5005040:T:C	0	5005040	C	T
9	chr9:5005771:A:G	0	5005771	G	A
9	chr9:5006345:G:C	0	5006345	C	G
9	chr9:5006743:T:G	0	5006743	G	T
9	chr9:5007132:T:G	0	5007132	G	T
9	chr9:5007138:C:T	0	5007138	T	C
9	chr9:5007210:C:T	0	5007210	T	C
9	chr9:5007610:C:CT	0	5007610	CT	C
9	chr9:5008070:C:A	0	5008070	A	C
9	chr9:5008700:G:C	0	5008700	C	G
9	chr9:5009215:C:T	0	5009215	T	C
9	chr9:5009541:G:A	0	5009541	A	G
9	chr9:5009666:G:A	0	5009666	A	G
9	chr9:5009905:G:A	0	5009905	A	G
9	chr9:5010091:G:A	0	5010091	A	G
9	chr9:5010192:G:A	0	5010192	A	G
9	chr9:5010381:TA:T	0	5010381	T	TA
9	chr9:5010475:T:C	0	5010475	C	T
9	chr9:5010751:C:A	0	5010751	A	C
9	chr9:5010920:G:A	0	5010920	A	G
9	chr9:5012037:C:T	0	5012037	T	C
9	chr9:5012696:A:G	0	5012696	G	A
9	chr9:5012702:T:A	0	5012702	A	T
9	chr9:5013309:G:A	0	5013309	A	G
9	chr9:5014277:T:C	0	5014277	C	T
9	chr9:5014332:G:A	0	5014332	A	G
9	chr9:5014372:A:G	0	5014372	G	A
9	chr9:5015241:A:G	0	5015241	G	A
9	chr9:5016145:C:T	0	5016145	T	C
9	chr9:5016818:A:G	0	5016818	G	A
9	chr9:5017350:G:A	0	5017350	A	G
9	chr9:5018041:G:A	0	5018041	A	G
9	chr9:5019201:T:G	0	5019201	G	T
9	chr9:5020089:G:A	0	5020089	A	G
9	chr9:5021140:T:A	0	5021140	A	T
9	chr9:5021191:A:T	0	5021191	T	A
9	chr9:5021514:A:G	0	5021514	G	A
9	chr9:5021529:C:T	0	5021529	T	C
9	chr9:5022807:C:T	0	5022807	T	C
9	chr9:5023604:A:C	0	5023604	C	A
9	chr9:5023794:G:T	0	5023794	T	G
9	chr9:5024427:T:A	0	5024427	A	T
9	chr9:5025746:T:G	0	5025746	G	T
9	chr9:5026293:A:G	0	5026293	G	A
9	chr9:5028813:C:T	0	5028813	T	C
9	chr9:5030080:T:C	0	5030080	C	T
9	chr9:5030925:A:G	0	5030925	G	A
9	chr9:5031463:C:T	0	5031463	T	C
9	chr9:5032933:C:T	0	5032933	T	C
9	chr9:5033856:C:T	0	5033856	T	C
9	chr9:5033882:C:A	0	5033882	A	C
9	chr9:5033977:T:G	0	5033977	G	T
9	chr9:5034454:C:A	0	5034454	A	C
9	chr9:5035069:G:C	0	5035069	C	G
9	chr9:5035586:A:T	0	5035586	T	A
9	chr9:5035727:G:A	0	5035727	A	G
9	chr9:5035974:G:A	0	5035974	A	G
9	chr9:5036219:G:A	0	5036219	A	G
9	chr9:5036344:G:A	0	5036344	A	G
9	chr9:5037002:T:A	0	5037002	A	T
9	chr9:5037180:T:C	0	5037180	C	T
9	chr9:5037393:A:C	0	5037393	C	A
9	chr9:5040080:A:G	0	5040080	G	A
9	chr9:5040163:G:A	0	5040163	A	G
9	chr9:5040203:T:A	0	5040203	A	T
9	chr9:5040786:T:A	0	5040786	A	T
9	chr9:5041692:G:T	0	5041692	T	G
9	chr9:5042046:C:T	0	5042046	T	C
9	chr9:5042082:G:A	0	5042082	A	G
9	chr9:5042757:G:A	0	5042757	A	G
9	chr9:5043152:T:C	0	5043152	C	T
9	chr9:5043688:C:G	0	5043688	G	C
9	chr9:5043767:A:T	0	5043767	T	A
9	chr9:5045590:C:G	0	5045590	G	C
9	chr9:5045658:G:A	0	5045658	A	G
9	chr9:5045664:T:C	0	5045664	C	T
9	chr9:5045695:C:T	0	5045695	T	C
9	chr9:5045916:C:T	0	5045916	T	C
9	chr9:5046292:A:G	0	5046292	G	A
9	chr9:5046935:T:C	0	5046935	C	T
9	chr9:5048213:C:T	0	5048213	T	C
9	chr9:5048814:G:A	0	5048814	A	G
9	chr9:5049065:G:T	0	5049065	T	G
9	chr9:5049092:G:T	0	5049092	T	G
9	chr9:5050307:C:T	0	5050307	T	C
9	chr9:5050344:A:G	0	5050344	G	A
9	chr9:5050369:G:C	0	5050369	C	G
9	chr9:5050706:C:T	0	5050706	T	C
9	chr9:5050910:C:T	0	5050910	T	C
9	chr9:5055015:C:T	0	5055015	T	C
9	chr9:5055434:C:T	0	5055434	T	C
9	chr9:5056037:A:G	0	5056037	G	A
9	chr9:5056931:C:A	0	5056931	A	C
9	chr9:5057230:ACTT:A	0	5057230	A	ACTT
9	chr9:5057284:T:A	0	5057284	A	T
9	chr9:5057822:C:A	0	5057822	A	C
9	chr9:5057884:C:G	0	5057884	G	C
9	chr9:5058048:A:G	0	5058048	G	A
9	chr9:5059440:C:T	0	5059440	T	C
9	chr9:5061578:G:A	0	5061578	A	G
9	chr9:5062056:G:A	0	5062056	A	G
9	chr9:5062300:A:T	0	5062300	T	A
9	chr9:5062844:A:T	0	5062844	T	A
9	chr9:5063199:G:A	0	5063199	A	G
9	chr9:5063296:G:T	0	5063296	T	G
9	chr9:5064548:G:A	0	5064548	A	G
9	chr9:5066455:T:C	0	5066455	C	T
9	chr9:5067298:C:T	0	5067298	T	C
9	chr9:5067832:T:C	0	5067832	C	T
9	chr9:5068178:A:C	0	5068178	C	A
9	chr9:5068596:T:C	0	5068596	C	T
9	chr9:5069837:G:A	0	5069837	A	G
9	chr9:5070227:ATTATC:A	0	5070227	A	ATTATC
9	chr9:5070401:A:G	0	5070401	G	A
9	chr9:5070831:C:G	0	5070831	G	C
9	chr9:5070905:C:T	0	5070905	T	C
9	chr9:5070912:A:G	0	5070912	G	A
9	chr9:5072182:C:T	0	5072182	T	C
9	chr9:5072798:T:C	0	5072798	C	T
9	chr9:5074189:T:C	0	5074189	C	T
9	chr9:5074359:C:T	0	5074359	T	C
9	chr9:5075628:C:G	0	5075628	G	C
9	chr9:5076399:T:C	0	5076399	C	T
9	chr9:5076613:G:C	0	5076613	C	G
9	chr9:5078117:T:C	0	5078117	C	T
9	chr9:5079156:G:T	0	5079156	T	G
9	chr9:5079277:AATCT:A	0	5079277	A	AATCT
9	chr9:5079324:A:C	0	5079324	C	A
9	chr9:5081585:A:G	0	5081585	G	A
9	chr9:5081780:G:A	0	5081780	A	G
9	chr9:5081966:TAG:T	0	5081966	T	TAG
9	chr9:5082333:A:G	0	5082333	G	A
9	chr9:5082671:T:A	0	5082671	A	T
9	chr9:5083173:C:T	0	5083173	T	C
9	chr9:5083206:AT:A	0	5083206	A	AT
9	chr9:5083634:T:C	0	5083634	C	T
9	chr9:5083674:T:A	0	5083674	A	T
9	chr9:5083786:A:AT	0	5083786	AT	A
9	chr9:5084049:G:T	0	5084049	T	G
9	chr9:5085549:A:G	0	5085549	G	A
9	chr9:5086060:A:G	0	5086060	G	A
9	chr9:5087087:C:T	0	5087087	T	C
9	chr9:5087238:G:A	0	5087238	A	G
9	chr9:5090641:G:A	0	5090641	A	G
9	chr9:5090934:A:T	0	5090934	T	A
9	chr9:5090966:ATTG:A	0	5090966	A	ATTG
9	chr9:5091675:G:A	0	5091675	A	G
9	chr9:5092466:G:A	0	5092466	A	G
9	chr9:5092798:C:T	0	5092798	T	C
9	chr9:5093614:G:T	0	5093614	T	G
9	chr9:5093646:C:T	0	5093646	T	C
9	chr9:5094185:G:A	0	5094185	A	G
9	chr9:5094539:G:A	0	5094539	A	G
9	chr9:5095191:T:A	0	5095191	A	T
9	chr9:5095538:G:A	0	5095538	A	G
9	chr9:5095842:G:A	0	5095842	A	G
9	chr9:5097281:A:C	0	5097281	C	A
9	chr9:5097544:C:T	0	5097544	T	C
9	chr9:5097635:TA:T	0	5097635	T	TA
9	chr9:5098223:T:C	0	5098223	C	T
9	chr9:5098549:C:T	0	5098549	T	C
9	chr9:5098833:ACAG:A	0	5098833	A	ACAG
9	chr9:5099049:C:T	0	5099049	T	C
9	chr9:5099375:T:C	0	5099375	C	T
9	chr9:5099986:T:C	0	5099986	C	T
9	chr9:5100501:G:C	0	5100501	C	G
9	chr9:5100628:T:C	0	5100628	C	T
9	chr9:5100862:C:T	0	5100862	T	C
9	chr9:5101305:G:A	0	5101305	A	G
9	chr9:5102690:A:T	0	5102690	T	A
9	chr9:5103067:G:A	0	5103067	A	G
9	chr9:5104402:T:C	0	5104402	C	T
9	chr9:5104574:G:T	0	5104574	T	G
9	chr9:5104640:G:A	0	5104640	A	G
9	chr9:5105645:C:T	0	5105645	T	C
9	chr9:5105987:CAGGACATAGGTGTGGGCA:C	0	5105987	C	CAGGACATAGGTGTGGGCA
9	chr9:5106280:A:G	0	5106280	G	A
9	chr9:5106610:C:T	0	5106610	T	C
9	chr9:5106648:C:T	0	5106648	T	C
9	chr9:5106775:C:A	0	5106775	A	C
9	chr9:5106904:A:T	0	5106904	T	A
9	chr9:5107394:A:G	0	5107394	G	A
9	chr9:5109208:C:T	0	5109208	T	C
9	chr9:5109431:G:A	0	5109431	A	G
9	chr9:5109531:C:T	0	5109531	T	C
9	chr9:5109707:A:G	0	5109707	G	A
9	chr9:5110368:T:C	0	5110368	C	T
9	chr9:5110899:T:C	0	5110899	C	T
9	chr9:5112288:C:T	0	5112288	T	C
9	chr9:5113087:C:G	0	5113087	G	C
9	chr9:5113577:C:T	0	5113577	T	C
9	chr9:5114722:A:G	0	5114722	G	A
9	chr9:5115213:C:T	0	5115213	T	C
9	chr9:5115588:T:G	0	5115588	G	T
9	chr9:5115684:G:A	0	5115684	A	G
9	chr9:5116369:T:C	0	5116369	C	T
9	chr9:5116529:T:C	0	5116529	C	T
9	chr9:5116616:T:G	0	5116616	G	T
9	chr9:5120803:T:C	0	5120803	C	T
9	chr9:5121070:A:T	0	5121070	T	A
9	chr9:5121203:G:C	0	5121203	C	G
9	chr9:5122291:G:C	0	5122291	C	G
9	chr9:5122854:AG:A	0	5122854	A	AG
9	chr9:5122932:A:G	0	5122932	G	A
9	chr9:5123706:A:C	0	5123706	C	A
9	chr9:5125250:A:G	0	5125250	G	A
9	chr9:5125336:G:A	0	5125336	A	G
9	chr9:5125469:A:G	0	5125469	G	A
9	chr9:5125611:T:C	0	5125611	C	T
9	chr9:5128555:G:A	0	5128555	A	G
9	chr9:5130877:T:C	0	5130877	C	T
9	chr9:5130883:T:C	0	5130883	C	T
9	chr9:5131156:C:T	0	5131156	T	C
9	chr9:5131312:T:A	0	5131312	A	T
9	chr9:5132838:A:G	0	5132838	G	A
9	chr9:5133609:C:T	0	5133609	T	C
9	chr9:5133665:T:A	0	5133665	A	T
9	chr9:5134065:T:C	0	5134065	C	T
9	chr9:5134903:G:C	0	5134903	C	G
9	chr9:5135180:T:C	0	5135180	C	T
9	chr9:5135331:A:G	0	5135331	G	A
9	chr9:5135386:A:C	0	5135386	C	A
9	chr9:5136434:G:A	0	5136434	A	G
9	chr9:5136717:A:G	0	5136717	G	A
9	chr9:5137893:A:G	0	5137893	G	A
9	chr9:5137970:CAT:C	0	5137970	C	CAT
9	chr9:5138917:AT:A	0	5138917	A	AT
9	chr9:5139199:A:T	0	5139199	T	A
9	chr9:5139489:G:A	0	5139489	A	G
9	chr9:5140841:T:C	0	5140841	C	T
9	chr9:5140963:A:T	0	5140963	T	A
9	chr9:5141096:A:C	0	5141096	C	A
9	chr9:5141178:G:A	0	5141178	A	G
9	chr9:5142216:G:A	0	5142216	A	G
9	chr9:5143291:C:T	0	5143291	T	C
9	chr9:5144627:T:G	0	5144627	G	T
9	chr9:5144971:T:C	0	5144971	C	T
9	chr9:5145887:T:C	0	5145887	C	T
9	chr9:5147817:G:A	0	5147817	A	G
9	chr9:5147956:G:A	0	5147956	A	G
9	chr9:5148278:C:T	0	5148278	T	C
9	chr9:5148947:AC:A	0	5148947	A	AC
9	chr9:5149138:T:C	0	5149138	C	T
9	chr9:5149657:G:T	0	5149657	T	G
9	chr9:5150058:A:G	0	5150058	G	A
9	chr9:5150256:TTA:T	0	5150256	T	TTA
9	chr9:5150604:G:A	0	5150604	A	G
9	chr9:5151904:C:A	0	5151904	A	C
9	chr9:5153104:C:T	0	5153104	T	C
9	chr9:5154164:T:C	0	5154164	C	T
9	chr9:5154369:T:C	0	5154369	C	T
9	chr9:5155132:C:A	0	5155132	A	C
9	chr9:5155261:C:T	0	5155261	T	C
9	chr9:5155528:AT:A	0	5155528	A	AT
9	chr9:5155608:A:T	0	5155608	T	A
9	chr9:5156061:T:C	0	5156061	C	T
9	chr9:5157277:T:C	0	5157277	C	T
9	chr9:5159318:G:T	0	5159318	T	G
9	chr9:5159783:A:G	0	5159783	G	A
9	chr9:5161062:G:A	0	5161062	A	G
9	chr9:5161453:T:C	0	5161453	C	T
9	chr9:5162828:T:C	0	5162828	C	T
9	chr9:5163633:A:ACTT	0	5163633	ACTT	A
9	chr9:5164422:C:G	0	5164422	G	C
9	chr9:5164492:G:C	0	5164492	C	G
9	chr9:5166548:C:T	0	5166548	T	C
9	chr9:5167712:G:C	0	5167712	C	G
9	chr9:5167808:C:T	0	5167808	T	C
9	chr9:5167918:G:A	0	5167918	A	G
9	chr9:5168871:G:A	0	5168871	A	G
9	chr9:5168995:G:A	0	5168995	A	G
9	chr9:5169302:G:T	0	5169302	T	G
9	chr9:5169814:T:A	0	5169814	A	T
9	chr9:5170080:G:A	0	5170080	A	G
9	chr9:5171944:T:A	0	5171944	A	T
9	chr9:5172540:G:A	0	5172540	A	G
9	chr9:5172567:G:A	0	5172567	A	G
9	chr9:5172907:G:T	0	5172907	T	G
9	chr9:5173399:C:T	0	5173399	T	C
9	chr9:5174638:T:C	0	5174638	C	T
9	chr9:5175059:T:C	0	5175059	C	T
9	chr9:5175288:C:T	0	5175288	T	C
9	chr9:5175621:T:C	0	5175621	C	T
9	chr9:5175687:G:C	0	5175687	C	G
9	chr9:5175938:C:T	0	5175938	T	C
9	chr9:5176147:C:T	0	5176147	T	C
9	chr9:5176215:C:G	0	5176215	G	C
9	chr9:5176281:C:A	0	5176281	A	C
9	chr9:5176352:C:T	0	5176352	T	C
9	chr9:5177462:C:T	0	5177462	T	C
9	chr9:5177533:T:C	0	5177533	C	T
9	chr9:5177573:T:C	0	5177573	C	T
9	chr9:5177680:C:G	0	5177680	G	C
9	chr9:5177685:A:G	0	5177685	G	A
9	chr9:5177872:C:T	0	5177872	T	C
9	chr9:5178579:C:T	0	5178579	T	C
9	chr9:5179002:C:T	0	5179002	T	C
9	chr9:5179865:A:G	0	5179865	G	A
9	chr9:5180065:T:C	0	5180065	C	T
9	chr9:5180315:C:T	0	5180315	T	C
9	chr9:5180548:C:T	0	5180548	T	C
9	chr9:5180604:C:T	0	5180604	T	C
9	chr9:5180996:T:C	0	5180996	C	T
9	chr9:5181467:C:T	0	5181467	T	C
9	chr9:5181610:T:C	0	5181610	C	T
9	chr9:5182159:C:T	0	5182159	T	C
9	chr9:5182301:TA:T	0	5182301	T	TA
9	chr9:5184449:G:A	0	5184449	A	G
9	chr9:5187607:T:C	0	5187607	C	T
9	chr9:5187941:T:C	0	5187941	C	T
9	chr9:5188713:A:C	0	5188713	C	A
9	chr9:5189551:G:A	0	5189551	A	G
9	chr9:5189773:T:G	0	5189773	G	T
9	chr9:5190444:A:G	0	5190444	G	A
9	chr9:5191128:A:G	0	5191128	G	A
9	chr9:5192082:G:C	0	5192082	C	G
9	chr9:5192874:C:T	0	5192874	T	C
9	chr9:5193022:A:G	0	5193022	G	A
9	chr9:5193277:C:G	0	5193277	G	C
9	chr9:5195275:G:C	0	5195275	C	G
9	chr9:5196253:A:C	0	5196253	C	A
9	chr9:5196262:C:T	0	5196262	T	C
9	chr9:5197436:T:G	0	5197436	G	T
9	chr9:5198781:G:T	0	5198781	T	G
9	chr9:5199750:C:T	0	5199750	T	C
9	chr9:5200060:A:G	0	5200060	G	A
9	chr9:5200127:G:A	0	5200127	A	G
9	chr9:5200409:C:G	0	5200409	G	C
9	chr9:5200714:A:G	0	5200714	G	A
9	chr9:5201431:ATTG:A	0	5201431	A	ATTG
9	chr9:5201515:A:AAC	0	5201515	AAC	A
9	chr9:5201675:A:G	0	5201675	G	A
9	chr9:5202830:A:C	0	5202830	C	A
9	chr9:5203054:T:C	0	5203054	C	T
9	chr9:5203292:A:C	0	5203292	C	A
9	chr9:5203564:C:CA	0	5203564	CA	C
9	chr9:5204090:A:T	0	5204090	T	A
9	chr9:5204279:A:G	0	5204279	G	A
9	chr9:5204705:T:C	0	5204705	C	T
9	chr9:5205622:G:A	0	5205622	A	G
9	chr9:5205920:A:C	0	5205920	C	A
9	chr9:5206199:C:A	0	5206199	A	C
9	chr9:5206800:T:C	0	5206800	C	T
9	chr9:5206829:G:A	0	5206829	A	G
9	chr9:5207294:A:T	0	5207294	T	A
9	chr9:5207538:T:C	0	5207538	C	T
9	chr9:5208137:A:C	0	5208137	C	A
9	chr9:5208264:T:C	0	5208264	C	T
9	chr9:5209433:T:A	0	5209433	A	T
9	chr9:5211297:G:A	0	5211297	A	G
9	chr9:5212254:T:A	0	5212254	A	T
9	chr9:5213245:A:G	0	5213245	G	A
9	chr9:5215064:T:G	0	5215064	G	T
9	chr9:5215926:A:G	0	5215926	G	A
9	chr9:5215954:G:A	0	5215954	A	G
9	chr9:5217255:T:C	0	5217255	C	T
9	chr9:5218416:A:T	0	5218416	T	A
9	chr9:5220397:T:G	0	5220397	G	T
9	chr9:5221614:A:G	0	5221614	G	A
9	chr9:5221818:C:T	0	5221818	T	C
9	chr9:5222208:A:G	0	5222208	G	A
9	chr9:5228202:A:T	0	5228202	T	A
9	chr9:5229116:A:G	0	5229116	G	A
9	chr9:5229353:T:C	0	5229353	C	T
9	chr9:5229419:T:A	0	5229419	A	T
9	chr9:5230374:G:T	0	5230374	T	G
9	chr9:5231712:T:A	0	5231712	A	T
9	chr9:5232299:G:A	0	5232299	A	G
9	chr9:5232409:G:C	0	5232409	C	G
9	chr9:5233054:T:C	0	5233054	C	T
9	chr9:5233557:TG:T	0	5233557	T	TG
9	chr9:5236924:T:C	0	5236924	C	T
9	chr9:5237081:T:C	0	5237081	C	T
9	chr9:5237442:T:C	0	5237442	C	T
9	chr9:5237479:C:T	0	5237479	T	C
9	chr9:5238253:C:T	0	5238253	T	C
9	chr9:5239549:G:A	0	5239549	A	G
9	chr9:5243511:G:A	0	5243511	A	G
9	chr9:5243736:T:C	0	5243736	C	T
9	chr9:5243954:G:A	0	5243954	A	G
9	chr9:5244356:C:G	0	5244356	G	C
9	chr9:5244708:C:A	0	5244708	A	C
9	chr9:5244958:G:A	0	5244958	A	G
9	chr9:5246856:A:T	0	5246856	T	A
9	chr9:5247980:G:C	0	5247980	C	G
9	chr9:5248396:C:A	0	5248396	A	C
9	chr9:5248742:C:T	0	5248742	T	C
9	chr9:5248768:C:T	0	5248768	T	C
9	chr9:5249364:A:G	0	5249364	G	A
9	chr9:5250273:G:T	0	5250273	T	G
9	chr9:5251758:T:C	0	5251758	C	T
9	chr9:5252789:C:T	0	5252789	T	C
9	chr9:5253558:T:G	0	5253558	G	T
9	chr9:5255920:G:A	0	5255920	A	G
9	chr9:5257048:C:A	0	5257048	A	C
9	chr9:5257334:C:T	0	5257334	T	C
9	chr9:5257430:A:G	0	5257430	G	A
9	chr9:5258127:A:G	0	5258127	G	A
9	chr9:5258692:AG:A	0	5258692	A	AG
9	chr9:5259722:C:T	0	5259722	T	C
9	chr9:5259847:G:C	0	5259847	C	G
9	chr9:5259955:G:C	0	5259955	C	G
9	chr9:5260039:G:C	0	5260039	C	G
9	chr9:5261324:A:G	0	5261324	G	A
9	chr9:5263058:G:A	0	5263058	A	G
9	chr9:5263335:ACAAT:A	0	5263335	A	ACAAT
9	chr9:5263340:T:TGA	0	5263340	TGA	T
9	chr9:5263480:G:A	0	5263480	A	G
9	chr9:5264425:C:T	0	5264425	T	C
9	chr9:5265048:T:C	0	5265048	C	T
9	chr9:5265824:G:T	0	5265824	T	G
9	chr9:5265826:A:G	0	5265826	G	A
9	chr9:5266202:C:T	0	5266202	T	C
9	chr9:5266302:G:C	0	5266302	C	G
9	chr9:5267043:G:T	0	5267043	T	G
9	chr9:5267440:A:G	0	5267440	G	A
9	chr9:5267889:C:A	0	5267889	A	C
9	chr9:5268139:G:A	0	5268139	A	G
9	chr9:5269535:T:C	0	5269535	C	T
9	chr9:5270239:G:A	0	5270239	A	G
9	chr9:5271010:T:C	0	5271010	C	T
9	chr9:5272381:T:C	0	5272381	C	T
9	chr9:5272390:C:T	0	5272390	T	C
9	chr9:5272475:AC:A	0	5272475	A	AC
9	chr9:5272822:T:C	0	5272822	C	T
9	chr9:5274464:A:G	0	5274464	G	A
9	chr9:5274648:A:G	0	5274648	G	A
9	chr9:5274860:T:C	0	5274860	C	T
9	chr9:5275556:G:A	0	5275556	A	G
9	chr9:5276545:T:C	0	5276545	C	T
9	chr9:5276598:T:C	0	5276598	C	T
9	chr9:5277261:G:A	0	5277261	A	G
9	chr9:5277752:G:A	0	5277752	A	G
9	chr9:5278596:G:A	0	5278596	A	G
9	chr9:5278818:T:C	0	5278818	C	T
9	chr9:5279082:G:A	0	5279082	A	G
9	chr9:5280119:A:G	0	5280119	G	A
9	chr9:5281319:C:T	0	5281319	T	C
9	chr9:5281484:A:G	0	5281484	G	A
9	chr9:5282213:C:G	0	5282213	G	C
9	chr9:5285774:T:C	0	5285774	C	T
9	chr9:5287734:C:T	0	5287734	T	C
9	chr9:5288707:T:A	0	5288707	A	T
9	chr9:5288908:G:A	0	5288908	A	G
9	chr9:5289607:G:T	0	5289607	T	G
9	chr9:5291710:A:G	0	5291710	G	A
9	chr9:5292257:T:C	0	5292257	C	T
9	chr9:5292743:G:A	0	5292743	A	G
9	chr9:5294495:T:C	0	5294495	C	T
9	chr9:5296204:C:A	0	5296204	A	C
9	chr9:5297252:C:T	0	5297252	T	C
9	chr9:5297563:A:G	0	5297563	G	A
9	chr9:5297718:C:A	0	5297718	A	C
9	chr9:5298476:G:C	0	5298476	C	G
9	chr9:5298834:A:C	0	5298834	C	A
9	chr9:5298977:G:C	0	5298977	C	G
9	chr9:5299220:A:G	0	5299220	G	A
9	chr9:5299385:A:C	0	5299385	C	A
9	chr9:5299655:A:G	0	5299655	G	A
9	chr9:5300546:G:A	0	5300546	A	G
9	chr9:5301844:C:A	0	5301844	A	C
9	chr9:5302500:A:G	0	5302500	G	A
9	chr9:5302591:C:T	0	5302591	T	C
9	chr9:5302856:AAG:A	0	5302856	A	AAG
9	chr9:5302860:T:C	0	5302860	C	T
9	chr9:5304821:T:C	0	5304821	C	T
9	chr9:5306824:A:G	0	5306824	G	A
9	chr9:5306961:T:C	0	5306961	C	T
9	chr9:5307368:A:G	0	5307368	G	A
9	chr9:5308584:G:A	0	5308584	A	G
9	chr9:5309793:G:T	0	5309793	T	G
9	chr9:5309795:G:T	0	5309795	T	G
9	chr9:5310712:A:T	0	5310712	T	A
9	chr9:5311171:A:G	0	5311171	G	A
9	chr9:5313800:T:C	0	5313800	C	T
9	chr9:5315460:A:C	0	5315460	C	A
9	chr9:5315863:T:A	0	5315863	A	T
9	chr9:5316120:G:C	0	5316120	C	G
9	chr9:5316296:C:A	0	5316296	A	C
9	chr9:5317534:C:T	0	5317534	T	C
9	chr9:5318233:C:T	0	5318233	T	C
9	chr9:5319183:A:G	0	5319183	G	A
9	chr9:5320596:T:C	0	5320596	C	T
9	chr9:5321337:G:A	0	5321337	A	G
9	chr9:5321668:G:C	0	5321668	C	G
9	chr9:5321715:G:A	0	5321715	A	G
9	chr9:5321719:C:T	0	5321719	T	C
9	chr9:5321723:T:A	0	5321723	A	T
9	chr9:5321774:G:A	0	5321774	A	G
9	chr9:5322157:A:G	0	5322157	G	A
9	chr9:5322310:T:C	0	5322310	C	T
9	chr9:5322334:G:C	0	5322334	C	G
9	chr9:5322613:G:A	0	5322613	A	G
9	chr9:5322687:A:C	0	5322687	C	A
9	chr9:5322843:A:G	0	5322843	G	A
9	chr9:5323049:T:C	0	5323049	C	T
9	chr9:5325801:T:C	0	5325801	C	T
9	chr9:5326913:A:G	0	5326913	G	A
9	chr9:5327154:T:C	0	5327154	C	T
9	chr9:5328770:G:GA	0	5328770	GA	G
9	chr9:5328915:G:A	0	5328915	A	G
9	chr9:5329026:G:A	0	5329026	A	G
9	chr9:5329382:A:G	0	5329382	G	A
9	chr9:5330464:C:T	0	5330464	T	C
9	chr9:5332477:G:C	0	5332477	C	G
9	chr9:5332829:A:C	0	5332829	C	A
9	chr9:5333154:T:C	0	5333154	C	T
9	chr9:5333554:G:A	0	5333554	A	G
9	chr9:5334933:C:G	0	5334933	G	C
9	chr9:5335470:C:T	0	5335470	T	C
9	chr9:5335639:C:T	0	5335639	T	C
9	chr9:5335940:C:G	0	5335940	G	C
9	chr9:5336412:T:A	0	5336412	A	T
9	chr9:5336984:C:G	0	5336984	G	C
9	chr9:5338097:T:C	0	5338097	C	T
9	chr9:5340596:T:C	0	5340596	C	T
9	chr9:5341556:C:T	0	5341556	T	C
9	chr9:5342152:C:T	0	5342152	T	C
9	chr9:5342164:A:G	0	5342164	G	A
9	chr9:5342882:G:A	0	5342882	A	G
9	chr9:5345673:G:A	0	5345673	A	G
9	chr9:5346352:A:G	0	5346352	G	A
9	chr9:5346774:A:T	0	5346774	T	A
9	chr9:5346995:T:C	0	5346995	C	T
9	chr9:5347352:A:G	0	5347352	G	A
9	chr9:5348031:A:G	0	5348031	G	A
9	chr9:5348281:G:A	0	5348281	A	G
9	chr9:5348305:G:A	0	5348305	A	G
9	chr9:5349836:G:A	0	5349836	A	G
9	chr9:5350548:C:T	0	5350548	T	C
9	chr9:5350821:C:T	0	5350821	T	C
9	chr9:5350828:C:G	0	5350828	G	C
9	chr9:5351156:G:C	0	5351156	C	G
9	chr9:5351278:AC:A	0	5351278	A	AC
9	chr9:5351834:A:G	0	5351834	G	A
9	chr9:5352625:C:G	0	5352625	G	C
9	chr9:5353868:T:C	0	5353868	C	T
9	chr9:5354412:C:T	0	5354412	T	C
9	chr9:5354558:G:A	0	5354558	A	G
9	chr9:5354681:C:T	0	5354681	T	C
9	chr9:5355223:G:GT	0	5355223	GT	G
9	chr9:5355536:A:G	0	5355536	G	A
9	chr9:5355601:T:G	0	5355601	G	T
9	chr9:5355995:T:C	0	5355995	C	T
9	chr9:5356333:G:A	0	5356333	A	G
9	chr9:5356674:A:G	0	5356674	G	A
9	chr9:5356710:T:C	0	5356710	C	T
9	chr9:5356813:T:C	0	5356813	C	T
9	chr9:5357801:A:T	0	5357801	T	A
9	chr9:5359139:T:C	0	5359139	C	T
9	chr9:5359230:G:A	0	5359230	A	G
9	chr9:5359538:C:T	0	5359538	T	C
9	chr9:5359714:T:A	0	5359714	A	T
9	chr9:5360325:G:C	0	5360325	C	G
9	chr9:5362028:C:A	0	5362028	A	C
9	chr9:5363023:T:G	0	5363023	G	T
9	chr9:5363027:C:G	0	5363027	G	C
9	chr9:5363068:T:C	0	5363068	C	T
9	chr9:5363563:C:G	0	5363563	G	C
9	chr9:5364157:A:T	0	5364157	T	A
9	chr9:5364478:A:G	0	5364478	G	A
9	chr9:5364592:C:T	0	5364592	T	C
9	chr9:5365511:CT:C	0	5365511	C	CT
9	chr9:5365661:T:C	0	5365661	C	T
9	chr9:5365761:A:T	0	5365761	T	A
9	chr9:5365890:A:C	0	5365890	C	A
9	chr9:5366203:G:A	0	5366203	A	G
9	chr9:5366829:T:C	0	5366829	C	T
9	chr9:5367530:T:C	0	5367530	C	T
9	chr9:5367664:C:T	0	5367664	T	C
9	chr9:5368216:C:T	0	5368216	T	C
9	chr9:5368472:A:G	0	5368472	G	A
9	chr9:5368980:G:A	0	5368980	A	G
9	chr9:5369292:C:T	0	5369292	T	C
9	chr9:5369473:C:T	0	5369473	T	C
9	chr9:5369654:G:A	0	5369654	A	G
9	chr9:5369911:G:A	0	5369911	A	G
9	chr9:5372266:T:C	0	5372266	C	T
9	chr9:5372468:T:G	0	5372468	G	T
9	chr9:5372724:G:T	0	5372724	T	G
9	chr9:5373113:A:T	0	5373113	T	A
9	chr9:5373441:C:A	0	5373441	A	C
9	chr9:5373590:G:A	0	5373590	A	G
9	chr9:5375496:A:G	0	5375496	G	A
9	chr9:5375601:C:T	0	5375601	T	C
9	chr9:5376595:C:A	0	5376595	A	C
9	chr9:5376789:T:C	0	5376789	C	T
9	chr9:5377115:C:T	0	5377115	T	C
9	chr9:5377398:C:T	0	5377398	T	C
9	chr9:5377621:T:C	0	5377621	C	T
9	chr9:5377747:C:T	0	5377747	T	C
9	chr9:5377846:G:A	0	5377846	A	G
9	chr9:5378452:G:C	0	5378452	C	G
9	chr9:5378536:G:A	0	5378536	A	G
9	chr9:5378605:A:G	0	5378605	G	A
9	chr9:5380090:C:T	0	5380090	T	C
9	chr9:5381236:C:A	0	5381236	A	C
9	chr9:5381396:A:G	0	5381396	G	A
9	chr9:5381682:T:TA	0	5381682	TA	T
9	chr9:5381870:A:G	0	5381870	G	A
9	chr9:5382192:G:A	0	5382192	A	G
9	chr9:5383428:A:G	0	5383428	G	A
9	chr9:5383905:G:A	0	5383905	A	G
9	chr9:5384024:T:C	0	5384024	C	T
9	chr9:5384069:A:T	0	5384069	T	A
9	chr9:5385382:G:A	0	5385382	A	G
9	chr9:5385423:C:A	0	5385423	A	C
9	chr9:5385470:C:T	0	5385470	T	C
9	chr9:5385783:T:G	0	5385783	G	T
9	chr9:5386999:T:A	0	5386999	A	T
9	chr9:5387369:C:T	0	5387369	T	C
9	chr9:5387860:T:C	0	5387860	C	T
9	chr9:5388266:G:C	0	5388266	C	G
9	chr9:5389075:T:C	0	5389075	C	T
9	chr9:5389122:C:T	0	5389122	T	C
9	chr9:5389215:G:A	0	5389215	A	G
9	chr9:5389652:C:T	0	5389652	T	C
9	chr9:5389821:C:A	0	5389821	A	C
9	chr9:5390183:C:G	0	5390183	G	C
9	chr9:5391511:C:T	0	5391511	T	C
9	chr9:5392199:G:A	0	5392199	A	G
9	chr9:5392243:G:A	0	5392243	A	G
9	chr9:5392271:G:A	0	5392271	A	G
9	chr9:5393199:C:A	0	5393199	A	C
9	chr9:5393318:T:C	0	5393318	C	T
9	chr9:5393536:A:G	0	5393536	G	A
9	chr9:5394099:G:A	0	5394099	A	G
9	chr9:5394272:G:A	0	5394272	A	G
9	chr9:5394282:T:C	0	5394282	C	T
9	chr9:5395137:T:C	0	5395137	C	T
9	chr9:5395531:A:C	0	5395531	C	A
9	chr9:5396047:A:C	0	5396047	C	A
9	chr9:5396552:C:T	0	5396552	T	C
9	chr9:5397556:G:A	0	5397556	A	G
9	chr9:5397573:G:T	0	5397573	T	G
9	chr9:5397599:G:A	0	5397599	A	G
9	chr9:5397661:C:T	0	5397661	T	C
9	chr9:5397662:A:T	0	5397662	T	A
9	chr9:5397695:C:T	0	5397695	T	C
9	chr9:5397730:A:G	0	5397730	G	A
9	chr9:5397818:T:C	0	5397818	C	T
9	chr9:5398240:T:G	0	5398240	G	T
9	chr9:5398288:T:C	0	5398288	C	T
9	chr9:5398516:G:A	0	5398516	A	G
9	chr9:5399098:T:C	0	5399098	C	T
9	chr9:5399916:G:C	0	5399916	C	G
9	chr9:5400434:C:G	0	5400434	G	C
9	chr9:5400661:T:C	0	5400661	C	T
9	chr9:5401295:AG:A	0	5401295	A	AG
9	chr9:5404562:T:A	0	5404562	A	T
9	chr9:5404764:G:A	0	5404764	A	G
9	chr9:5405689:C:T	0	5405689	T	C
9	chr9:5405896:T:C	0	5405896	C	T
9	chr9:5406113:A:G	0	5406113	G	A
9	chr9:5406996:G:T	0	5406996	T	G
9	chr9:5407628:C:A	0	5407628	A	C
9	chr9:5407803:T:C	0	5407803	C	T
9	chr9:5408242:G:A	0	5408242	A	G
9	chr9:5408335:T:C	0	5408335	C	T
9	chr9:5408358:C:G	0	5408358	G	C
9	chr9:5409226:G:A	0	5409226	A	G
9	chr9:5409661:A:G	0	5409661	G	A
9	chr9:5410286:G:A	0	5410286	A	G
9	chr9:5410296:G:A	0	5410296	A	G
9	chr9:5410624:T:C	0	5410624	C	T
9	chr9:5410723:C:T	0	5410723	T	C
9	chr9:5411084:C:T	0	5411084	T	C
9	chr9:5411116:A:G	0	5411116	G	A
9	chr9:5412655:C:A	0	5412655	A	C
9	chr9:5413684:A:G	0	5413684	G	A
9	chr9:5415025:C:T	0	5415025	T	C
9	chr9:5415874:T:C	0	5415874	C	T
9	chr9:5417680:C:T	0	5417680	T	C
9	chr9:5417762:A:G	0	5417762	G	A
9	chr9:5417863:G:A	0	5417863	A	G
9	chr9:5418152:G:C	0	5418152	C	G
9	chr9:5418191:T:C	0	5418191	C	T
9	chr9:5420266:T:C	0	5420266	C	T
9	chr9:5420526:A:C	0	5420526	C	A
9	chr9:5421234:G:A	0	5421234	A	G
9	chr9:5421235:C:T	0	5421235	T	C
9	chr9:5422185:G:A	0	5422185	A	G
9	chr9:5424041:C:T	0	5424041	T	C
9	chr9:5424237:G:A	0	5424237	A	G
9	chr9:5425479:G:A	0	5425479	A	G
9	chr9:5425578:G:C	0	5425578	C	G
9	chr9:5425847:A:G	0	5425847	G	A
9	chr9:5426815:A:G	0	5426815	G	A
9	chr9:5427850:C:T	0	5427850	T	C
9	chr9:5429108:T:C	0	5429108	C	T
9	chr9:5429327:G:A	0	5429327	A	G
9	chr9:5429721:A:G	0	5429721	G	A
9	chr9:5430245:A:G	0	5430245	G	A
9	chr9:5430817:G:A	0	5430817	A	G
9	chr9:5431456:C:A	0	5431456	A	C
9	chr9:5431582:C:A	0	5431582	A	C
9	chr9:5432650:A:G	0	5432650	G	A
9	chr9:5435079:T:C	0	5435079	C	T
9	chr9:5435448:A:G	0	5435448	G	A
9	chr9:5435709:C:T	0	5435709	T	C
9	chr9:5436461:C:A	0	5436461	A	C
9	chr9:5438204:T:A	0	5438204	A	T
9	chr9:5438435:C:A	0	5438435	A	C
9	chr9:5439775:C:T	0	5439775	T	C
9	chr9:5439876:C:G	0	5439876	G	C
9	chr9:5440075:AACAT:A	0	5440075	A	AACAT
9	chr9:5440428:A:C	0	5440428	C	A
9	chr9:5441681:A:G	0	5441681	G	A
9	chr9:5442385:G:A	0	5442385	A	G
9	chr9:5442487:C:T	0	5442487	T	C
9	chr9:5442722:T:C	0	5442722	C	T
9	chr9:5442987:G:A	0	5442987	A	G
9	chr9:5443097:T:G	0	5443097	G	T
9	chr9:5443565:T:A	0	5443565	A	T
9	chr9:5443890:A:G	0	5443890	G	A
9	chr9:5444096:C:G	0	5444096	G	C
9	chr9:5445307:T:C	0	5445307	C	T
9	chr9:5445702:T:C	0	5445702	C	T
9	chr9:5446078:A:G	0	5446078	G	A
9	chr9:5446835:C:T	0	5446835	T	C
9	chr9:5447227:A:G	0	5447227	G	A
9	chr9:5447403:T:A	0	5447403	A	T
9	chr9:5448218:T:C	0	5448218	C	T
9	chr9:5448956:T:C	0	5448956	C	T
9	chr9:5449012:G:A	0	5449012	A	G
9	chr9:5449154:T:A	0	5449154	A	T
9	chr9:5450750:A:G	0	5450750	G	A
9	chr9:5450953:C:T	0	5450953	T	C
9	chr9:5451542:A:G	0	5451542	G	A
9	chr9:5451557:C:T	0	5451557	T	C
9	chr9:5452921:T:TG	0	5452921	TG	T
9	chr9:5453172:A:G	0	5453172	G	A
9	chr9:5453198:A:C	0	5453198	C	A
9	chr9:5453396:T:C	0	5453396	C	T
9	chr9:5453412:G:A	0	5453412	A	G
9	chr9:5453973:T:C	0	5453973	C	T
9	chr9:5454500:A:T	0	5454500	T	A
9	chr9:5455632:C:T	0	5455632	T	C
9	chr9:5456523:T:C	0	5456523	C	T
9	chr9:5456587:C:G	0	5456587	G	C
9	chr9:5457733:T:C	0	5457733	C	T
9	chr9:5458035:G:T	0	5458035	T	G
9	chr9:5458575:A:T	0	5458575	T	A
9	chr9:5458585:C:T	0	5458585	T	C
9	chr9:5458702:A:T	0	5458702	T	A
9	chr9:5459419:C:T	0	5459419	T	C
9	chr9:5460801:T:C	0	5460801	C	T
9	chr9:5460910:G:A	0	5460910	A	G
9	chr9:5461379:C:T	0	5461379	T	C
9	chr9:5461414:G:T	0	5461414	T	G
9	chr9:5461641:A:G	0	5461641	G	A
9	chr9:5461729:G:A	0	5461729	A	G
9	chr9:5461820:T:G	0	5461820	G	T
9	chr9:5462211:T:C	0	5462211	C	T
9	chr9:5462245:A:T	0	5462245	T	A
9	chr9:5463243:G:A	0	5463243	A	G
9	chr9:5463780:C:T	0	5463780	T	C
9	chr9:5463926:AAG:A	0	5463926	A	AAG
9	chr9:5463988:G:T	0	5463988	T	G
9	chr9:5464065:A:G	0	5464065	G	A
9	chr9:5464376:A:C	0	5464376	C	A
9	chr9:5464552:A:G	0	5464552	G	A
9	chr9:5465262:G:A	0	5465262	A	G
9	chr9:5465732:G:A	0	5465732	A	G
9	chr9:5466085:A:G	0	5466085	G	A
9	chr9:5467256:T:C	0	5467256	C	T
9	chr9:5467955:G:A	0	5467955	A	G
9	chr9:5468257:G:C	0	5468257	C	G
9	chr9:5470497:A:G	0	5470497	G	A
9	chr9:5470775:T:C	0	5470775	C	T
9	chr9:5470813:G:A	0	5470813	A	G
9	chr9:5470954:A:C	0	5470954	C	A
9	chr9:5471271:A:G	0	5471271	G	A
9	chr9:5472567:T:C	0	5472567	C	T
9	chr9:5472645:T:G	0	5472645	G	T
9	chr9:5473050:C:T	0	5473050	T	C
9	chr9:5473863:G:A	0	5473863	A	G
9	chr9:5474403:G:C	0	5474403	C	G
9	chr9:5474598:G:A	0	5474598	A	G
9	chr9:5475754:G:A	0	5475754	A	G
9	chr9:5476879:C:T	0	5476879	T	C
9	chr9:5477324:C:T	0	5477324	T	C
9	chr9:5478044:A:G	0	5478044	G	A
9	chr9:5478522:T:C	0	5478522	C	T
9	chr9:5479640:T:G	0	5479640	G	T
9	chr9:5479822:A:G	0	5479822	G	A
9	chr9:5480872:A:T	0	5480872	T	A
9	chr9:5481275:A:G	0	5481275	G	A
9	chr9:5482762:A:T	0	5482762	T	A
9	chr9:5483127:C:T	0	5483127	T	C
9	chr9:5483132:T:C	0	5483132	C	T
9	chr9:5483363:A:G	0	5483363	G	A
9	chr9:5483659:C:T	0	5483659	T	C
9	chr9:5484100:T:C	0	5484100	C	T
9	chr9:5484103:C:T	0	5484103	T	C
9	chr9:5484104:G:A	0	5484104	A	G
9	chr9:5484203:T:C	0	5484203	C	T
9	chr9:5484418:C:T	0	5484418	T	C
9	chr9:5484834:T:G	0	5484834	G	T
9	chr9:5484968:T:C	0	5484968	C	T
9	chr9:5485113:G:C	0	5485113	C	G
9	chr9:5485125:A:G	0	5485125	G	A
9	chr9:5485264:C:T	0	5485264	T	C
9	chr9:5485307:G:A	0	5485307	A	G
9	chr9:5485387:A:T	0	5485387	T	A
9	chr9:5485393:T:C	0	5485393	C	T
9	chr9:5485793:T:TG	0	5485793	TG	T
9	chr9:5485804:A:C	0	5485804	C	A
9	chr9:5485885:T:C	0	5485885	C	T
9	chr9:5486106:G:A	0	5486106	A	G
9	chr9:5486856:A:G	0	5486856	G	A
9	chr9:5486975:CAT:C	0	5486975	C	CAT
9	chr9:5486982:C:T	0	5486982	T	C
9	chr9:5487791:G:A	0	5487791	A	G
9	chr9:5488002:T:C	0	5488002	C	T
9	chr9:5488176:C:T	0	5488176	T	C
9	chr9:5488594:A:T	0	5488594	T	A
9	chr9:5489303:T:G	0	5489303	G	T
9	chr9:5489593:T:C	0	5489593	C	T
9	chr9:5489651:A:G	0	5489651	G	A
9	chr9:5489674:T:C	0	5489674	C	T
9	chr9:5489883:C:T	0	5489883	T	C
9	chr9:5490027:C:T	0	5490027	T	C
9	chr9:5490522:C:T	0	5490522	T	C
9	chr9:5491308:C:T	0	5491308	T	C
9	chr9:5491467:G:A	0	5491467	A	G
9	chr9:5492566:C:G	0	5492566	G	C
9	chr9:5493405:C:T	0	5493405	T	C
9	chr9:5493570:T:C	0	5493570	C	T
9	chr9:5493618:C:T	0	5493618	T	C
9	chr9:5493906:C:T	0	5493906	T	C
9	chr9:5493994:G:A	0	5493994	A	G
9	chr9:5494264:A:T	0	5494264	T	A
9	chr9:5494418:G:C	0	5494418	C	G
9	chr9:5494430:A:C	0	5494430	C	A
9	chr9:5494438:T:C	0	5494438	C	T
9	chr9:5494609:T:C	0	5494609	C	T
9	chr9:5494657:C:G	0	5494657	G	C
9	chr9:5494842:G:A	0	5494842	A	G
9	chr9:5494936:A:G	0	5494936	G	A
9	chr9:5494987:T:A	0	5494987	A	T
9	chr9:5495072:T:C	0	5495072	C	T
9	chr9:5495080:G:A	0	5495080	A	G
9	chr9:5495796:A:T	0	5495796	T	A
9	chr9:5495897:C:T	0	5495897	T	C
9	chr9:5496499:C:T	0	5496499	T	C
9	chr9:5496519:G:A	0	5496519	A	G
9	chr9:5496918:G:T	0	5496918	T	G
9	chr9:5497040:C:G	0	5497040	G	C
9	chr9:5497346:G:T	0	5497346	T	G
9	chr9:5497407:G:A	0	5497407	A	G
9	chr9:5498475:T:C	0	5498475	C	T
9	chr9:5498561:CA:C	0	5498561	C	CA
9	chr9:5498654:A:G	0	5498654	G	A
9	chr9:5498770:A:G	0	5498770	G	A
9	chr9:5498964:G:A	0	5498964	A	G
9	chr9:5499978:G:A	0	5499978	A	G
9	chr9:5500129:C:G	0	5500129	G	C
9	chr9:5500300:A:G	0	5500300	G	A
9	chr9:5500847:A:T	0	5500847	T	A
9	chr9:5501213:T:A	0	5501213	A	T
9	chr9:5501460:A:C	0	5501460	C	A
9	chr9:5502186:T:A	0	5502186	A	T
9	chr9:5502190:T:C	0	5502190	C	T
9	chr9:5502492:C:A	0	5502492	A	C
9	chr9:5502756:C:T	0	5502756	T	C
9	chr9:5502841:C:T	0	5502841	T	C
9	chr9:5503860:T:C	0	5503860	C	T
9	chr9:5504038:A:C	0	5504038	C	A
9	chr9:5504080:GGCCT:G	0	5504080	G	GGCCT
9	chr9:5504518:A:C	0	5504518	C	A
9	chr9:5504666:G:A	0	5504666	A	G
9	chr9:5505014:G:C	0	5505014	C	G
9	chr9:5505508:A:C	0	5505508	C	A
9	chr9:5505822:T:C	0	5505822	C	T
9	chr9:5506147:A:T	0	5506147	T	A
9	chr9:5507047:A:G	0	5507047	G	A
9	chr9:5507389:C:T	0	5507389	T	C
9	chr9:5507406:T:C	0	5507406	C	T
9	chr9:5507507:A:G	0	5507507	G	A
9	chr9:5507561:T:C	0	5507561	C	T
9	chr9:5507630:C:T	0	5507630	T	C
9	chr9:5507862:T:C	0	5507862	C	T
9	chr9:5507869:A:G	0	5507869	G	A
9	chr9:5507874:A:G	0	5507874	G	A
9	chr9:5508156:G:A	0	5508156	A	G
9	chr9:5508647:C:T	0	5508647	T	C
9	chr9:5509091:C:T	0	5509091	T	C
9	chr9:5509678:G:A	0	5509678	A	G
9	chr9:5509849:C:A	0	5509849	A	C
9	chr9:5509859:G:A	0	5509859	A	G
9	chr9:5510040:A:G	0	5510040	G	A
9	chr9:5510644:A:G	0	5510644	G	A
9	chr9:5510837:T:TG	0	5510837	TG	T
9	chr9:5512270:C:G	0	5512270	G	C
9	chr9:5512459:T:C	0	5512459	C	T
9	chr9:5512486:G:A	0	5512486	A	G
9	chr9:5512522:T:G	0	5512522	G	T
9	chr9:5512786:C:A	0	5512786	A	C
9	chr9:5512818:C:T	0	5512818	T	C
9	chr9:5514372:A:C	0	5514372	C	A
9	chr9:5514839:T:C	0	5514839	C	T
9	chr9:5514919:T:C	0	5514919	C	T
9	chr9:5515251:A:G	0	5515251	G	A
9	chr9:5515990:G:C	0	5515990	C	G
9	chr9:5516182:G:C	0	5516182	C	G
9	chr9:5516197:A:G	0	5516197	G	A
9	chr9:5516956:G:A	0	5516956	A	G
9	chr9:5517559:C:T	0	5517559	T	C
9	chr9:5518260:C:T	0	5518260	T	C
9	chr9:5518780:C:T	0	5518780	T	C
9	chr9:5519738:T:C	0	5519738	C	T
9	chr9:5519786:C:T	0	5519786	T	C
9	chr9:5520215:G:A	0	5520215	A	G
9	chr9:5521094:G:A	0	5521094	A	G
9	chr9:5521109:C:A	0	5521109	A	C
9	chr9:5521655:G:T	0	5521655	T	G
9	chr9:5523308:C:G	0	5523308	G	C
9	chr9:5523773:C:T	0	5523773	T	C
9	chr9:5524571:T:A	0	5524571	A	T
9	chr9:5524915:A:G	0	5524915	G	A
9	chr9:5525608:A:T	0	5525608	T	A
9	chr9:5525941:G:A	0	5525941	A	G
9	chr9:5526124:C:T	0	5526124	T	C
9	chr9:5526880:T:C	0	5526880	C	T
9	chr9:5527351:A:G	0	5527351	G	A
9	chr9:5527878:A:G	0	5527878	G	A
9	chr9:5528658:A:G	0	5528658	G	A
9	chr9:5528923:T:A	0	5528923	A	T
9	chr9:5529294:T:C	0	5529294	C	T
9	chr9:5530248:A:G	0	5530248	G	A
9	chr9:5531861:A:T	0	5531861	T	A
9	chr9:5532871:T:C	0	5532871	C	T
9	chr9:5533831:T:C	0	5533831	C	T
9	chr9:5534087:T:G	0	5534087	G	T
9	chr9:5534243:C:T	0	5534243	T	C
9	chr9:5537575:C:T	0	5537575	T	C
9	chr9:5537646:G:A	0	5537646	A	G
9	chr9:5538512:T:C	0	5538512	C	T
9	chr9:5538667:G:A	0	5538667	A	G
9	chr9:5538879:A:G	0	5538879	G	A
9	chr9:5539247:G:C	0	5539247	C	G
9	chr9:5539451:G:A	0	5539451	A	G
9	chr9:5539537:G:A	0	5539537	A	G
9	chr9:5539929:C:T	0	5539929	T	C
9	chr9:5541877:G:A	0	5541877	A	G
9	chr9:5542030:A:G	0	5542030	G	A
9	chr9:5543028:A:G	0	5543028	G	A
9	chr9:5544405:A:G	0	5544405	G	A
9	chr9:5544992:G:A	0	5544992	A	G
9	chr9:5545198:T:C	0	5545198	C	T
9	chr9:5546030:T:C	0	5546030	C	T
9	chr9:5546496:A:C	0	5546496	C	A
9	chr9:5546571:T:C	0	5546571	C	T
9	chr9:5546857:G:A	0	5546857	A	G
9	chr9:5547408:C:T	0	5547408	T	C
9	chr9:5549099:G:A	0	5549099	A	G
9	chr9:5551451:A:T	0	5551451	T	A
9	chr9:5553765:T:A	0	5553765	A	T
9	chr9:5553957:G:A	0	5553957	A	G
9	chr9:5554035:T:C	0	5554035	C	T
9	chr9:5554773:G:A	0	5554773	A	G
9	chr9:5555023:A:C	0	5555023	C	A
9	chr9:5555160:A:C	0	5555160	C	A
9	chr9:5555304:C:A	0	5555304	A	C
9	chr9:5555348:C:T	0	5555348	T	C
9	chr9:5555554:G:A	0	5555554	A	G
9	chr9:5555831:G:A	0	5555831	A	G
9	chr9:5555897:C:T	0	5555897	T	C
9	chr9:5556034:T:C	0	5556034	C	T
9	chr9:5556434:G:A	0	5556434	A	G
9	chr9:5556786:A:G	0	5556786	G	A
9	chr9:5556822:T:C	0	5556822	C	T
9	chr9:5557251:TGATA:T	0	5557251	T	TGATA
9	chr9:5557708:T:C	0	5557708	C	T
9	chr9:5559893:C:T	0	5559893	T	C
9	chr9:5561962:C:T	0	5561962	T	C
9	chr9:5564748:A:C	0	5564748	C	A
9	chr9:5566113:GC:G	0	5566113	G	GC
9	chr9:5568222:C:T	0	5568222	T	C
9	chr9:5568737:G:T	0	5568737	T	G
9	chr9:5572448:G:T	0	5572448	T	G
9	chr9:5572457:C:T	0	5572457	T	C
9	chr9:5573192:A:AC	0	5573192	AC	A
9	chr9:5574392:G:A	0	5574392	A	G
9	chr9:5575572:A:T	0	5575572	T	A
9	chr9:5576218:T:A	0	5576218	A	T
9	chr9:5576825:C:T	0	5576825	T	C
9	chr9:5577876:T:C	0	5577876	C	T
9	chr9:5578941:C:T	0	5578941	T	C
9	chr9:5579041:C:A	0	5579041	A	C
9	chr9:5579213:G:A	0	5579213	A	G
9	chr9:5581140:T:G	0	5581140	G	T
9	chr9:5581317:G:A	0	5581317	A	G
9	chr9:5582153:T:C	0	5582153	C	T
9	chr9:5583282:T:C	0	5583282	C	T
9	chr9:5590342:A:T	0	5590342	T	A
9	chr9:5590516:C:G	0	5590516	G	C
9	chr9:5590953:C:T	0	5590953	T	C
9	chr9:5591148:T:TGG	0	5591148	TGG	T
9	chr9:5591585:C:T	0	5591585	T	C
9	chr9:5592292:T:C	0	5592292	C	T
9	chr9:5593190:T:A	0	5593190	A	T
9	chr9:5593419:G:T	0	5593419	T	G
9	chr9:5594847:T:C	0	5594847	C	T
9	chr9:5596111:A:G	0	5596111	G	A
9	chr9:5596445:A:T	0	5596445	T	A
9	chr9:5598566:C:G	0	5598566	G	C
9	chr9:5599291:A:C	0	5599291	C	A
9	chr9:5600905:G:A	0	5600905	A	G
9	chr9:5604311:C:T	0	5604311	T	C
9	chr9:5604723:C:G	0	5604723	G	C
9	chr9:5604895:T:A	0	5604895	A	T
9	chr9:5604987:C:T	0	5604987	T	C
9	chr9:5605532:C:T	0	5605532	T	C
9	chr9:5605535:G:T	0	5605535	T	G
9	chr9:5605675:G:C	0	5605675	C	G
9	chr9:5605772:A:G	0	5605772	G	A
9	chr9:5605937:T:C	0	5605937	C	T
9	chr9:5607230:G:A	0	5607230	A	G
9	chr9:5607580:A:G	0	5607580	G	A
9	chr9:5608026:A:G	0	5608026	G	A
9	chr9:5608427:G:A	0	5608427	A	G
9	chr9:5608512:G:T	0	5608512	T	G
9	chr9:5609159:C:A	0	5609159	A	C
9	chr9:5610101:G:A	0	5610101	A	G
9	chr9:5610147:A:G	0	5610147	G	A
9	chr9:5610320:T:C	0	5610320	C	T
9	chr9:5612177:G:A	0	5612177	A	G
9	chr9:5614212:A:T	0	5614212	T	A
9	chr9:5616112:C:T	0	5616112	T	C
9	chr9:5616884:T:C	0	5616884	C	T
9	chr9:5617159:G:C	0	5617159	C	G
9	chr9:5618557:A:G	0	5618557	G	A
9	chr9:5618919:A:G	0	5618919	G	A
9	chr9:5620134:G:A	0	5620134	A	G
9	chr9:5620887:C:A	0	5620887	A	C
9	chr9:5622756:C:T	0	5622756	T	C
9	chr9:5626955:A:C	0	5626955	C	A
9	chr9:5627446:G:A	0	5627446	A	G
9	chr9:5629657:G:A	0	5629657	A	G
9	chr9:5630166:G:A	0	5630166	A	G
9	chr9:5630810:T:G	0	5630810	G	T
9	chr9:5631097:C:T	0	5631097	T	C
9	chr9:5635267:A:G	0	5635267	G	A
9	chr9:5636355:T:C	0	5636355	C	T
9	chr9:5636611:T:G	0	5636611	G	T
9	chr9:5636907:A:G	0	5636907	G	A
9	chr9:5637828:G:A	0	5637828	A	G
9	chr9:5637926:A:G	0	5637926	G	A
9	chr9:5639187:G:A	0	5639187	A	G
9	chr9:5639227:A:G	0	5639227	G	A
9	chr9:5639530:C:T	0	5639530	T	C
9	chr9:5639823:A:T	0	5639823	T	A
9	chr9:5640884:TTTTG:T	0	5640884	T	TTTTG
9	chr9:5644076:AT:A	0	5644076	A	AT
9	chr9:5644555:G:A	0	5644555	A	G
9	chr9:5644853:CTG:C	0	5644853	C	CTG
9	chr9:5647091:C:G	0	5647091	G	C
9	chr9:5647418:A:G	0	5647418	G	A
9	chr9:5648131:C:T	0	5648131	T	C
9	chr9:5648283:C:T	0	5648283	T	C
9	chr9:5649512:T:C	0	5649512	C	T
9	chr9:5649764:A:G	0	5649764	G	A
9	chr9:5651959:C:T	0	5651959	T	C
9	chr9:5652115:T:TTG	0	5652115	TTG	T
9	chr9:5652270:G:T	0	5652270	T	G
9	chr9:5653235:C:G	0	5653235	G	C
9	chr9:5653971:G:C	0	5653971	C	G
9	chr9:5655880:T:G	0	5655880	G	T
9	chr9:5656975:G:A	0	5656975	A	G
9	chr9:5657686:G:A	0	5657686	A	G
9	chr9:5657977:T:C	0	5657977	C	T
9	chr9:5660471:A:G	0	5660471	G	A
9	chr9:5661003:C:G	0	5661003	G	C
9	chr9:5662588:A:T	0	5662588	T	A
9	chr9:5663492:G:T	0	5663492	T	G
9	chr9:5664189:A:C	0	5664189	C	A
9	chr9:5664338:A:G	0	5664338	G	A
9	chr9:5665086:T:C	0	5665086	C	T
9	chr9:5665087:G:A	0	5665087	A	G
9	chr9:5665343:A:G	0	5665343	G	A
9	chr9:5665379:A:C	0	5665379	C	A
9	chr9:5666181:C:T	0	5666181	T	C
9	chr9:5666641:C:T	0	5666641	T	C
9	chr9:5666802:A:AG	0	5666802	AG	A
9	chr9:5666804:TGATTACCAAAA:T	0	5666804	T	TGATTACCAAAA
9	chr9:5667146:A:G	0	5667146	G	A
9	chr9:5667694:G:A	0	5667694	A	G
9	chr9:5668220:G:A	0	5668220	A	G
9	chr9:5668427:A:G	0	5668427	G	A
9	chr9:5670372:A:G	0	5670372	G	A
9	chr9:5672767:C:T	0	5672767	T	C
9	chr9:5672881:G:A	0	5672881	A	G
9	chr9:5673025:T:C	0	5673025	C	T
9	chr9:5673969:G:C	0	5673969	C	G
9	chr9:5674157:G:A	0	5674157	A	G
9	chr9:5677461:G:A	0	5677461	A	G
9	chr9:5678121:G:C	0	5678121	C	G
9	chr9:5678882:C:G	0	5678882	G	C
9	chr9:5679116:T:G	0	5679116	G	T
9	chr9:5680028:T:G	0	5680028	G	T
9	chr9:5680546:T:A	0	5680546	A	T
9	chr9:5681077:C:T	0	5681077	T	C
9	chr9:5681115:C:T	0	5681115	T	C
9	chr9:5681961:T:C	0	5681961	C	T
9	chr9:5683307:C:T	0	5683307	T	C
9	chr9:5683443:A:G	0	5683443	G	A
9	chr9:5684036:C:T	0	5684036	T	C
9	chr9:5684758:A:G	0	5684758	G	A
9	chr9:5684820:C:A	0	5684820	A	C
9	chr9:5687271:A:T	0	5687271	T	A
9	chr9:5687387:A:G	0	5687387	G	A
9	chr9:5688184:TTTGA:T	0	5688184	T	TTTGA
9	chr9:5688263:G:A	0	5688263	A	G
9	chr9:5688287:G:A	0	5688287	A	G
9	chr9:5688387:C:A	0	5688387	A	C
9	chr9:5688760:T:A	0	5688760	A	T
9	chr9:5688852:C:T	0	5688852	T	C
9	chr9:5689264:A:G	0	5689264	G	A
9	chr9:5689302:T:C	0	5689302	C	T
9	chr9:5689314:A:G	0	5689314	G	A
9	chr9:5689767:T:C	0	5689767	C	T
9	chr9:5691632:T:G	0	5691632	G	T
9	chr9:5692049:A:G	0	5692049	G	A
9	chr9:5692233:G:T	0	5692233	T	G
9	chr9:5693377:C:G	0	5693377	G	C
9	chr9:5694210:C:T	0	5694210	T	C
9	chr9:5694826:G:A	0	5694826	A	G
9	chr9:5695872:A:G	0	5695872	G	A
9	chr9:5696021:C:T	0	5696021	T	C
9	chr9:5699416:A:G	0	5699416	G	A
9	chr9:5699723:A:G	0	5699723	G	A
9	chr9:5700676:G:A	0	5700676	A	G
9	chr9:5701453:C:A	0	5701453	A	C
9	chr9:5701543:G:A	0	5701543	A	G
9	chr9:5701769:C:G	0	5701769	G	C
9	chr9:5703132:C:T	0	5703132	T	C
9	chr9:5703443:G:A	0	5703443	A	G
9	chr9:5704270:T:G	0	5704270	G	T
9	chr9:5704386:T:C	0	5704386	C	T
9	chr9:5704810:T:C	0	5704810	C	T
9	chr9:5704871:C:T	0	5704871	T	C
9	chr9:5706728:T:C	0	5706728	C	T
9	chr9:5707078:C:T	0	5707078	T	C
9	chr9:5707319:G:A	0	5707319	A	G
9	chr9:5708010:T:G	0	5708010	G	T
9	chr9:5708242:A:G	0	5708242	G	A
9	chr9:5708376:C:A	0	5708376	A	C
9	chr9:5709069:C:G	0	5709069	G	C
9	chr9:5709119:G:A	0	5709119	A	G
9	chr9:5711731:C:T	0	5711731	T	C
9	chr9:5711744:G:A	0	5711744	A	G
9	chr9:5712178:T:G	0	5712178	G	T
9	chr9:5712811:C:G	0	5712811	G	C
9	chr9:5712932:A:G	0	5712932	G	A
9	chr9:5715597:G:A	0	5715597	A	G
9	chr9:5716587:A:G	0	5716587	G	A
9	chr9:5718657:A:C	0	5718657	C	A
9	chr9:5719116:C:A	0	5719116	A	C
9	chr9:5719162:G:C	0	5719162	C	G
9	chr9:5719212:G:A	0	5719212	A	G
9	chr9:5719488:C:G	0	5719488	G	C
9	chr9:5720172:C:G	0	5720172	G	C
9	chr9:5720350:G:C	0	5720350	C	G
9	chr9:5722311:A:G	0	5722311	G	A
9	chr9:5724045:G:C	0	5724045	C	G
9	chr9:5724298:G:C	0	5724298	C	G
9	chr9:5726035:T:A	0	5726035	A	T
9	chr9:5726305:C:T	0	5726305	T	C
9	chr9:5727014:G:A	0	5727014	A	G
9	chr9:5727398:T:C	0	5727398	C	T
9	chr9:5727427:T:A	0	5727427	A	T
9	chr9:5727926:A:G	0	5727926	G	A
9	chr9:5728809:T:G	0	5728809	G	T
9	chr9:5729377:T:A	0	5729377	A	T
9	chr9:5729675:A:G	0	5729675	G	A
9	chr9:5730227:G:C	0	5730227	C	G
9	chr9:5730371:C:A	0	5730371	A	C
9	chr9:5731062:C:A	0	5731062	A	C
9	chr9:5731315:T:C	0	5731315	C	T
9	chr9:5731665:G:A	0	5731665	A	G
9	chr9:5731835:C:A	0	5731835	A	C
9	chr9:5732483:T:C	0	5732483	C	T
9	chr9:5732991:C:G	0	5732991	G	C
9	chr9:5733158:T:TA	0	5733158	TA	T
9	chr9:5734604:GT:G	0	5734604	G	GT
9	chr9:5734759:C:A	0	5734759	A	C
9	chr9:5735913:T:C	0	5735913	C	T
9	chr9:5736752:G:C	0	5736752	C	G
9	chr9:5737000:A:G	0	5737000	G	A
9	chr9:5737114:C:G	0	5737114	G	C
9	chr9:5737209:C:T	0	5737209	T	C
9	chr9:5737692:A:G	0	5737692	G	A
9	chr9:5737912:G:A	0	5737912	A	G
9	chr9:5738682:T:G	0	5738682	G	T
9	chr9:5739077:T:C	0	5739077	C	T
9	chr9:5739526:C:T	0	5739526	T	C
9	chr9:5739687:C:G	0	5739687	G	C
9	chr9:5740416:A:C	0	5740416	C	A
9	chr9:5740517:C:T	0	5740517	T	C
9	chr9:5740566:A:T	0	5740566	T	A
9	chr9:5740664:T:G	0	5740664	G	T
9	chr9:5740863:A:G	0	5740863	G	A
9	chr9:5741493:A:T	0	5741493	T	A
9	chr9:5742085:C:T	0	5742085	T	C
9	chr9:5742401:G:C	0	5742401	C	G
9	chr9:5742450:T:C	0	5742450	C	T
9	chr9:5744046:T:TA	0	5744046	TA	T
9	chr9:5746528:C:T	0	5746528	T	C
9	chr9:5747187:C:T	0	5747187	T	C
9	chr9:5747236:C:T	0	5747236	T	C
9	chr9:5747820:C:T	0	5747820	T	C
9	chr9:5748218:A:G	0	5748218	G	A
9	chr9:5748232:C:T	0	5748232	T	C
9	chr9:5750198:G:A	0	5750198	A	G
9	chr9:5755022:T:A	0	5755022	A	T
9	chr9:5755306:T:C	0	5755306	C	T
9	chr9:5756067:C:T	0	5756067	T	C
9	chr9:5758849:A:G	0	5758849	G	A
9	chr9:5759599:A:G	0	5759599	G	A
9	chr9:5760976:G:A	0	5760976	A	G
9	chr9:5761056:G:C	0	5761056	C	G
9	chr9:5761493:T:G	0	5761493	G	T
9	chr9:5762482:G:T	0	5762482	T	G
9	chr9:5762600:G:A	0	5762600	A	G
9	chr9:5762894:A:G	0	5762894	G	A
9	chr9:5764314:T:C	0	5764314	C	T
9	chr9:5764667:G:C	0	5764667	C	G
9	chr9:5765903:T:C	0	5765903	C	T
9	chr9:5765984:C:T	0	5765984	T	C
9	chr9:5766128:G:A	0	5766128	A	G
9	chr9:5766305:G:A	0	5766305	A	G
9	chr9:5766487:T:C	0	5766487	C	T
9	chr9:5768609:C:T	0	5768609	T	C
9	chr9:5768739:T:G	0	5768739	G	T
9	chr9:5769494:A:T	0	5769494	T	A
9	chr9:5770047:A:G	0	5770047	G	A
9	chr9:5771593:TCG:T	0	5771593	T	TCG
9	chr9:5771730:C:T	0	5771730	T	C
9	chr9:5773799:G:C	0	5773799	C	G
9	chr9:5774661:G:A	0	5774661	A	G
9	chr9:5774810:C:T	0	5774810	T	C
9	chr9:5775573:T:C	0	5775573	C	T
9	chr9:5775576:C:T	0	5775576	T	C
9	chr9:5777250:T:C	0	5777250	C	T
9	chr9:5778116:A:C	0	5778116	C	A
9	chr9:5778395:G:C	0	5778395	C	G
9	chr9:5780074:G:A	0	5780074	A	G
9	chr9:5780083:C:T	0	5780083	T	C
9	chr9:5780121:A:G	0	5780121	G	A
9	chr9:5780959:T:C	0	5780959	C	T
9	chr9:5781281:T:C	0	5781281	C	T
9	chr9:5781834:ACTT:A	0	5781834	A	ACTT
9	chr9:5782840:T:TAG	0	5782840	TAG	T
9	chr9:5783107:A:G	0	5783107	G	A
9	chr9:5783148:C:G	0	5783148	G	C
9	chr9:5783336:T:C	0	5783336	C	T
9	chr9:5783498:T:C	0	5783498	C	T
9	chr9:5784120:G:A	0	5784120	A	G
9	chr9:5789165:G:C	0	5789165	C	G
9	chr9:5790682:T:C	0	5790682	C	T
9	chr9:5790861:T:C	0	5790861	C	T
9	chr9:5791151:G:A	0	5791151	A	G
9	chr9:5792106:T:C	0	5792106	C	T
9	chr9:5792156:G:A	0	5792156	A	G
9	chr9:5792561:A:G	0	5792561	G	A
9	chr9:5793283:T:A	0	5793283	A	T
9	chr9:5795134:G:A	0	5795134	A	G
9	chr9:5795470:T:C	0	5795470	C	T
9	chr9:5797634:C:T	0	5797634	T	C
9	chr9:5798268:G:C	0	5798268	C	G
9	chr9:5798444:G:A	0	5798444	A	G
9	chr9:5800737:G:C	0	5800737	C	G
9	chr9:5801071:A:G	0	5801071	G	A
9	chr9:5803221:A:G	0	5803221	G	A
9	chr9:5803864:T:C	0	5803864	C	T
```
