## Supplementary material for "Characterization of shared and ancestry-specific signals driving complex traits using multi-ancestry fine-mapping": mesusieoutput

```
                 eur          afr      eur_afr
   [1,] 8.171254e-05 4.821345e-05 1.467495e-05
   [2,] 1.034558e-04 7.031165e-05 2.801352e-05
   [3,] 1.031317e-04 7.112330e-05 2.836570e-05
   [4,] 8.201417e-05 5.182979e-05 1.614182e-05
   [5,] 1.125141e-04 8.736256e-05 3.708028e-05
   [6,] 1.039546e-04 7.090828e-05 2.846766e-05
   [7,] 8.305263e-05 7.161689e-05 2.436224e-05
   [8,] 1.968350e-04 6.058474e-05 2.595254e-05
   [9,] 9.895877e-05 6.070346e-05 2.188682e-05
  [10,] 1.129485e-04 7.006068e-05 2.886111e-05
  [11,] 7.564796e-05 8.716869e-05 2.138424e-05
  [12,] 9.781453e-05 5.886133e-05 2.063208e-05
  [13,] 8.223030e-05 4.848166e-05 1.467724e-05
  [14,] 1.275272e-04 6.399186e-05 2.231191e-05
  [15,] 7.605963e-05 8.737361e-05 2.146725e-05
  [16,] 7.573242e-05 8.723135e-05 2.144758e-05
  [17,] 8.368545e-05 5.634204e-05 1.860330e-05
  [18,] 1.575218e-04 1.024056e-04 3.840535e-05
  [19,] 7.548692e-05 8.747964e-05 2.150302e-05
  [20,] 1.029712e-04 7.583467e-05 3.030292e-05
  [21,] 1.117104e-04 7.233341e-05 3.106729e-05
  [22,] 9.502816e-05 6.112239e-05 2.132214e-05
  [23,] 2.337490e-04 6.085378e-05 2.885742e-05
  [24,] 7.623411e-05 5.348927e-05 1.551146e-05
  [25,] 1.301140e-04 6.294381e-05 2.269178e-05
  [26,] 9.843084e-05 7.278095e-05 2.014761e-05
  [27,] 1.195961e-04 9.511476e-05 2.512730e-05
  [28,] 1.207811e-04 1.090471e-04 2.711744e-05
  [29,] 7.642973e-05 8.902071e-05 2.222902e-05
  [30,] 1.097363e-04 9.916774e-05 2.515194e-05
  [31,] 7.606076e-05 9.249717e-05 2.176196e-05
  [32,] 1.330082e-04 6.515722e-05 2.472409e-05
  [33,] 1.193714e-04 6.131953e-05 2.102132e-05
  [34,] 8.159349e-05 1.038514e-04 2.761866e-05
  [35,] 8.101105e-05 6.402935e-05 1.614603e-05
  [36,] 7.789907e-05 4.937642e-05 1.533083e-05
  [37,] 1.229457e-04 7.198170e-05 3.545770e-05
  [38,] 8.557698e-05 6.107882e-05 2.010490e-05
  [39,] 9.451017e-05 1.110124e-04 2.847488e-05
  [40,] 9.159256e-05 6.090393e-05 2.195211e-05
  [41,] 8.254562e-05 5.388166e-05 1.553060e-05
  [42,] 1.335925e-04 6.227666e-05 2.239264e-05
  [43,] 9.390304e-05 5.421903e-05 1.450596e-05
  [44,] 8.761044e-05 4.767229e-05 1.616704e-05
  [45,] 7.984253e-05 1.019107e-04 2.892265e-05
  [46,] 1.382091e-04 6.230679e-05 2.173402e-05
  [47,] 8.136816e-05 1.043697e-04 3.064256e-05
  [48,] 9.117133e-05 1.261589e-04 4.207682e-05
  [49,] 1.247830e-04 1.022990e-04 3.627834e-05
  [50,] 1.647146e-04 6.425562e-05 2.369453e-05
  [51,] 8.952091e-05 8.811398e-05 1.961656e-05
  [52,] 1.004931e-04 1.389544e-04 5.430737e-05
  [53,] 8.246841e-05 5.078688e-05 1.644804e-05
  [54,] 7.920253e-05 4.850375e-05 1.448260e-05
  [55,] 8.177082e-05 5.252215e-05 1.533777e-05
  [56,] 7.689484e-05 4.673255e-05 1.478675e-05
  [57,] 7.746994e-05 4.522851e-05 1.435657e-05
  [58,] 1.752143e-04 6.471996e-05 2.853534e-05
  [59,] 2.017729e-04 6.517331e-05 2.914251e-05
  [60,] 1.198540e-04 1.241449e-04 6.091494e-05
  [61,] 2.409374e-04 7.453509e-05 4.610118e-05
  [62,] 3.334967e-04 7.522698e-05 5.223534e-05
  [63,] 2.265528e-04 7.032588e-05 3.942469e-05
  [64,] 7.885480e-05 5.417146e-05 1.591272e-05
  [65,] 8.914886e-05 5.322756e-05 1.567395e-05
  [66,] 2.172135e-04 1.143831e-04 1.055749e-04
  [67,] 8.848902e-05 5.614495e-05 1.785572e-05
  [68,] 1.089116e-04 1.385709e-04 6.039507e-05
  [69,] 1.075007e-04 8.195660e-05 3.001627e-05
  [70,] 1.482107e-04 1.831304e-04 1.275010e-04
  [71,] 9.071834e-05 5.031734e-05 1.631014e-05
  [72,] 1.609679e-04 2.209860e-04 1.820087e-04
  [73,] 1.013555e-04 8.905175e-05 2.489878e-05
  [74,] 9.523697e-05 6.799611e-05 2.060941e-05
  [75,] 8.179849e-05 8.208852e-05 2.119621e-05
  [76,] 7.786356e-05 1.531958e-04 3.582559e-05
  [77,] 1.311265e-04 7.712556e-05 2.903872e-05
  [78,] 1.364974e-04 1.057278e-04 4.527127e-05
  [79,] 9.068686e-05 8.109826e-05 2.636462e-05
  [80,] 8.845633e-05 6.931553e-05 2.442104e-05
  [81,] 1.064562e-04 9.635132e-05 3.242715e-05
  [82,] 7.967975e-05 5.833944e-05 1.806542e-05
  [83,] 1.068453e-04 1.475299e-04 5.035083e-05
  [84,] 9.415970e-05 1.054407e-04 2.854855e-05
  [85,] 1.180828e-04 2.002057e-04 5.651282e-05
  [86,] 1.106311e-04 1.366165e-04 5.075544e-05
  [87,] 1.003958e-04 1.378832e-04 2.879440e-05
  [88,] 9.456248e-05 7.370705e-05 2.160116e-05
  [89,] 1.175305e-04 2.187276e-04 6.409941e-05
  [90,] 1.165304e-04 1.228406e-04 3.960896e-05
  [91,] 1.172860e-04 2.508743e-04 7.545533e-05
  [92,] 1.167278e-04 1.384409e-04 4.581665e-05
  [93,] 1.166405e-04 1.388421e-04 4.550957e-05
  [94,] 1.029142e-04 8.603060e-05 2.542240e-05
  [95,] 8.186319e-05 1.427623e-04 3.206574e-05
  [96,] 7.856492e-05 6.858929e-05 1.997381e-05
  [97,] 1.145254e-04 8.540211e-05 2.726760e-05
  [98,] 8.227265e-05 5.286535e-05 1.607397e-05
  [99,] 1.070333e-04 8.744544e-05 2.202613e-05
 [100,] 1.207042e-04 9.256270e-05 3.066514e-05
 [101,] 9.867056e-05 8.284923e-04 8.333781e-05
 [102,] 1.054438e-04 7.952669e-05 2.411851e-05
 [103,] 7.626192e-05 2.295454e-04 4.111325e-05
 [104,] 7.785650e-05 4.422817e-05 1.372627e-05
 [105,] 1.000659e-04 5.359428e-05 1.631136e-05
 [106,] 7.625489e-05 2.171687e-04 4.240495e-05
 [107,] 7.824494e-05 4.363394e-05 1.350452e-05
 [108,] 9.888976e-05 6.255029e-05 1.903022e-05
 [109,] 9.961481e-05 6.103090e-05 1.827718e-05
 [110,] 7.522662e-05 1.514059e-04 3.104095e-05
 [111,] 7.696578e-05 4.390066e-05 1.363028e-05
 [112,] 7.668108e-05 4.304210e-05 1.317747e-05
 [113,] 7.818566e-05 4.423930e-05 1.395874e-05
 [114,] 7.467091e-05 1.954368e-04 3.600839e-05
 [115,] 1.011466e-04 5.388139e-05 1.606829e-05
 [116,] 7.496491e-05 2.191858e-04 4.117966e-05
 [117,] 9.919126e-05 6.030747e-05 1.803276e-05
 [118,] 7.425231e-05 1.912515e-04 3.767031e-05
 [119,] 7.460941e-05 1.932854e-04 3.855796e-05
 [120,] 9.967913e-05 6.092894e-05 1.793911e-05
 [121,] 7.432951e-05 2.077377e-04 3.905622e-05
 [122,] 9.993664e-05 5.676170e-05 1.686442e-05
 [123,] 9.946203e-05 6.013113e-05 1.789772e-05
 [124,] 7.415577e-05 2.195497e-04 3.908350e-05
 [125,] 1.007418e-04 1.622208e-04 4.032552e-05
 [126,] 7.416270e-05 2.287488e-04 4.177691e-05
 [127,] 7.592018e-05 4.492224e-05 1.402727e-05
 [128,] 1.005018e-04 6.306062e-05 1.823955e-05
 [129,] 7.563729e-05 4.294768e-05 1.330666e-05
 [130,] 7.524843e-05 4.298035e-05 1.324246e-05
 [131,] 7.513906e-05 4.288917e-05 1.318887e-05
 [132,] 9.889261e-05 5.902815e-05 1.781725e-05
 [133,] 7.465467e-05 2.849206e-04 4.756631e-05
 [134,] 7.465467e-05 3.273861e-04 5.204679e-05
 [135,] 9.895769e-05 6.032007e-05 1.812405e-05
 [136,] 7.475095e-05 3.569627e-04 5.427586e-05
 [137,] 7.656993e-05 4.320478e-05 1.344254e-05
 [138,] 9.884620e-05 6.174816e-05 1.868237e-05
 [139,] 1.007125e-04 1.539817e-04 3.919625e-05
 [140,] 7.555150e-05 3.524371e-04 5.681505e-05
 [141,] 9.836237e-05 6.771894e-05 2.073811e-05
 [142,] 9.830300e-05 6.802679e-05 2.095528e-05
 [143,] 7.519411e-05 8.103063e-05 2.184085e-05
 [144,] 8.108931e-05 4.815741e-04 1.011471e-04
 [145,] 9.803264e-05 6.771996e-05 2.091249e-05
 [146,] 1.807847e-04 1.438107e-04 9.700498e-05
 [147,] 9.809610e-05 6.908921e-05 2.112706e-05
 [148,] 9.839901e-05 6.955558e-05 2.208506e-05
 [149,] 9.838556e-05 7.813333e-05 2.355829e-05
 [150,] 9.133174e-05 4.636548e-05 1.574811e-05
 [151,] 1.004202e-04 1.656412e-04 4.285353e-05
 [152,] 8.096131e-05 2.230652e-03 3.134765e-04
 [153,] 9.813878e-05 1.984886e-04 5.314539e-05
 [154,] 7.573022e-05 5.748089e-04 7.049410e-05
 [155,] 7.596220e-05 5.891076e-04 7.998204e-05
 [156,] 7.758699e-05 7.300944e-05 1.813127e-05
 [157,] 2.308506e-03 1.229936e-04 5.711752e-04
 [158,] 1.409236e-04 8.885051e-05 5.942830e-05
 [159,] 5.576981e-03 9.063240e-05 2.485627e-03
 [160,] 1.093555e-04 1.161721e-04 4.373495e-05
 [161,] 8.564568e-05 2.236857e-04 6.813466e-05
 [162,] 9.330803e-05 2.513942e-04 4.182193e-05
 [163,] 1.096395e-04 4.639710e-05 1.630320e-05
 [164,] 1.091228e-04 1.128095e-04 3.534746e-05
 [165,] 1.060991e-04 1.133560e-04 3.435889e-05
 [166,] 1.575935e-03 1.597107e-04 1.564184e-03
 [167,] 1.011144e-04 6.185312e-05 1.843830e-05
 [168,] 1.354527e-04 9.618673e-05 7.994723e-05
 [169,] 9.161078e-05 5.383195e-05 2.251163e-05
 [170,] 5.386802e-03 1.084890e-04 8.122702e-04
 [171,] 1.461685e-04 2.340589e-04 1.286718e-04
 [172,] 1.043974e-04 1.167710e-04 3.612597e-05
 [173,] 1.211804e-04 3.499698e-04 1.315143e-04
 [174,] 1.213275e-04 3.416918e-04 1.292180e-04
 [175,] 9.946881e-05 6.167012e-05 2.090140e-05
 [176,] 1.280140e-04 3.330259e-04 1.511296e-04
 [177,] 2.558228e-04 6.111465e-05 1.106728e-04
 [178,] 1.019096e-04 9.255930e-05 3.024849e-05
 [179,] 1.007758e-04 8.584988e-05 2.728463e-05
 [180,] 3.340781e-04 6.605300e-05 1.478378e-04
 [181,] 9.189593e-05 4.089211e-04 7.013039e-05
 [182,] 8.098851e-04 9.147779e-05 5.843577e-05
 [183,] 9.621800e-05 1.075300e-04 2.339517e-05
 [184,] 5.818981e-04 1.019583e-04 6.195229e-05
 [185,] 9.222080e-05 4.501116e-05 1.445827e-05
 [186,] 8.813640e-05 4.634466e-05 1.405851e-05
 [187,] 5.573375e-02 1.020850e-04 3.639287e-02
 [188,] 6.715936e-02 9.985268e-05 4.252670e-02
 [189,] 1.041886e-04 2.072583e-03 5.612140e-04
 [190,] 8.984345e-05 3.050982e-04 5.753528e-05
 [191,] 1.201838e-01 1.103547e-04 3.410852e-02
 [192,] 1.066867e-04 2.200436e-03 6.686878e-04
 [193,] 8.030506e-04 4.434571e-05 1.249893e-04
 [194,] 7.716394e-04 5.380357e-05 8.195105e-05
 [195,] 7.962327e-05 4.373416e-05 1.416943e-05
 [196,] 1.183033e-01 9.185017e-05 2.024859e-02
 [197,] 1.124270e-04 1.072926e-04 2.448804e-05
 [198,] 1.003985e-04 9.889911e-04 1.492995e-04
 [199,] 4.159252e-02 8.656611e-05 8.331845e-03
 [200,] 1.173612e-04 8.701574e-05 2.128323e-05
 [201,] 8.170181e-05 5.445732e-05 1.830137e-05
 [202,] 1.265743e-04 1.173587e-04 4.588604e-05
 [203,] 3.086475e-04 6.603380e-05 5.755435e-05
 [204,] 1.101501e-04 1.515954e-04 3.530549e-05
 [205,] 8.230289e-05 5.220408e-05 1.818813e-05
 [206,] 8.147369e-05 4.327959e-05 1.666687e-05
 [207,] 8.436436e-05 5.029649e-05 3.088973e-05
 [208,] 8.464847e-05 6.668498e-05 2.378441e-05
 [209,] 8.431841e-05 6.569975e-05 2.329945e-05
 [210,] 8.131426e-05 5.821332e-05 1.959253e-05
 [211,] 1.058723e-04 2.152341e-04 6.062372e-05
 [212,] 1.232606e-04 5.998778e-05 2.331742e-05
 [213,] 7.940742e-05 7.243716e-05 2.346607e-05
 [214,] 1.197460e-04 7.705606e-05 3.090383e-05
 [215,] 1.866122e-03 6.390956e-05 5.337029e-04
 [216,] 1.600928e-04 1.180184e-04 4.791266e-05
 [217,] 2.765429e-04 7.164668e-05 1.104711e-04
 [218,] 3.036265e-04 6.723243e-05 1.181757e-04
 [219,] 2.658788e-04 7.007952e-05 1.153466e-04
 [220,] 3.915797e-04 5.533076e-05 8.630285e-05
 [221,] 5.514170e-04 6.283147e-05 2.233352e-04
 [222,] 8.864715e-05 6.670092e-05 2.515712e-05
 [223,] 5.194154e-04 5.635791e-05 1.114842e-04
 [224,] 1.212557e-04 5.696807e-05 1.879631e-05
 [225,] 3.394395e-04 5.812874e-05 6.841962e-05
 [226,] 1.063723e-04 6.048819e-05 2.618638e-05
 [227,] 8.807092e-05 4.121263e-04 1.128445e-04
 [228,] 8.796417e-05 3.878117e-04 1.059625e-04
 [229,] 1.741175e-03 5.715546e-05 3.051335e-04
 [230,] 4.890776e-04 5.610573e-05 1.086312e-04
 [231,] 3.611412e-04 5.590337e-05 8.595792e-05
 [232,] 1.055491e-04 6.793087e-04 1.670817e-04
 [233,] 8.431253e-05 8.815689e-05 3.134152e-05
 [234,] 1.857623e-04 9.816015e-05 5.578951e-05
 [235,] 9.365588e-04 9.755885e-05 2.722864e-04
 [236,] 7.689625e-05 8.002243e-05 2.363925e-05
 [237,] 5.070336e-04 4.831738e-05 1.313104e-04
 [238,] 3.988180e-04 7.734063e-05 2.049422e-04
 [239,] 9.071913e-05 3.829567e-04 8.479249e-05
 [240,] 4.274151e-04 1.076382e-04 1.153009e-04
 [241,] 3.596925e-04 9.782420e-05 1.064651e-04
 [242,] 1.174677e-04 5.598813e-05 4.471326e-05
 [243,] 3.730780e-04 1.015844e-04 1.251280e-04
 [244,] 8.818909e-05 5.610432e-05 1.676028e-05
 [245,] 7.728193e-05 7.950222e-05 2.395790e-05
 [246,] 8.940469e-05 7.699070e-04 2.091626e-04
 [247,] 8.841546e-05 7.190819e-05 2.527622e-05
 [248,] 8.827542e-05 5.383947e-04 1.433387e-04
 [249,] 7.725474e-05 8.469134e-05 2.533638e-05
 [250,] 7.704306e-05 7.445797e-05 2.167640e-05
 [251,] 7.657562e-05 8.457863e-05 2.429625e-05
 [252,] 2.891846e-04 5.211924e-05 9.410063e-05
 [253,] 9.164405e-05 7.175000e-04 1.077188e-04
 [254,] 9.075434e-05 7.344370e-04 1.141561e-04
 [255,] 9.010991e-05 8.238388e-04 1.294172e-04
 [256,] 8.942006e-05 5.917643e-04 1.063485e-04
 [257,] 8.264940e-05 1.221975e-04 4.150782e-05
 [258,] 9.796735e-05 7.160632e-03 5.641913e-04
 [259,] 9.413163e-05 5.280236e-03 4.951491e-04
 [260,] 9.114476e-05 6.643387e-04 1.330864e-04
 [261,] 9.067674e-05 8.774142e-03 1.209413e-03
 [262,] 9.202822e-05 8.125644e-04 2.437182e-04
 [263,] 1.295862e-04 1.034478e-04 4.624117e-05
 [264,] 9.078803e-05 3.234961e-04 8.332855e-05
 [265,] 8.998292e-05 3.460059e-04 8.713494e-05
 [266,] 8.928112e-05 2.083990e-03 3.810614e-04
 [267,] 9.059425e-05 2.050143e-03 3.505861e-04
 [268,] 8.984853e-05 1.934833e-03 3.463227e-04
 [269,] 8.976240e-05 1.942656e-03 3.526294e-04
 [270,] 9.121197e-05 1.567853e-03 4.466883e-04
 [271,] 9.314660e-05 2.620679e-03 7.809222e-04
 [272,] 3.935322e-04 6.292208e-05 2.699024e-05
 [273,] 8.949997e-05 4.098390e-03 7.409954e-04
 [274,] 2.359269e-04 5.591310e-05 2.979592e-05
 [275,] 8.833475e-05 2.157585e-04 6.397463e-05
 [276,] 2.497866e-04 7.076678e-05 3.370497e-05
 [277,] 9.243059e-05 4.064752e-03 1.033634e-03
 [278,] 1.527296e-04 6.837947e-05 4.161273e-05
 [279,] 9.050179e-05 8.871340e-03 1.235959e-03
 [280,] 8.840136e-05 1.973028e-04 5.839088e-05
 [281,] 8.932870e-05 6.595330e-05 2.110919e-05
 [282,] 8.384095e-05 1.089521e-04 3.766080e-05
 [283,] 8.811607e-05 4.821000e-03 8.305928e-04
 [284,] 1.043077e-04 1.185422e-04 4.541653e-05
 [285,] 8.989514e-05 6.491993e-04 1.620934e-04
 [286,] 8.608674e-05 7.591610e-05 2.810783e-05
 [287,] 9.268742e-05 4.820444e-04 8.534368e-05
 [288,] 8.288430e-05 2.813201e-03 6.108816e-04
 [289,] 1.259410e-04 5.852618e-05 1.861208e-05
 [290,] 8.568012e-05 9.661029e-05 2.148379e-05
 [291,] 8.616955e-05 9.178531e-05 2.056321e-05
 [292,] 9.838340e-05 1.547500e-04 5.183817e-05
 [293,] 1.271095e-04 1.341603e-04 5.429953e-05
 [294,] 8.221947e-05 5.033830e-05 1.531672e-05
 [295,] 1.010371e-04 5.250894e-04 9.116224e-05
 [296,] 1.014670e-04 5.266411e-04 9.083881e-05
 [297,] 1.000058e-04 5.450862e-04 9.292381e-05
 [298,] 9.413514e-05 9.556195e-04 2.668835e-04
 [299,] 9.289428e-05 8.014358e-04 1.954790e-04
 [300,] 9.744241e-05 4.259888e-04 9.727783e-05
 [301,] 9.301185e-05 6.473489e-04 1.697832e-04
 [302,] 9.508127e-05 1.405799e-03 3.200656e-04
 [303,] 9.399520e-05 9.444481e-04 2.676460e-04
 [304,] 1.014101e-04 9.020845e-05 2.654127e-05
 [305,] 9.749556e-05 1.527077e-03 2.726305e-04
 [306,] 9.334427e-05 5.919819e-05 1.587478e-05
 [307,] 9.766275e-05 3.960060e-04 7.907863e-05
 [308,] 1.076205e-04 1.775720e-04 5.982551e-05
 [309,] 9.105325e-04 1.365151e-04 2.043807e-04
 [310,] 1.277639e-04 7.142346e-05 2.564025e-05
 [311,] 9.602488e-05 1.963623e-04 7.921978e-05
 [312,] 9.554022e-05 2.446350e-04 5.211093e-05
 [313,] 9.565441e-05 2.947844e-04 6.414555e-05
 [314,] 9.513443e-05 9.149980e-04 1.966580e-04
 [315,] 9.442224e-05 5.042369e-04 1.089724e-04
 [316,] 9.561394e-05 2.642241e-04 5.861130e-05
 [317,] 9.438597e-05 3.140293e-04 7.113591e-05
 [318,] 9.081786e-05 2.063280e-04 5.487986e-05
 [319,] 9.972493e-05 1.339818e-04 5.201882e-05
 [320,] 9.471450e-05 5.020705e-05 1.482404e-05
 [321,] 9.304691e-05 3.816568e-04 8.882689e-05
 [322,] 9.021989e-05 3.519688e-04 9.122807e-05
 [323,] 9.279497e-05 1.695797e-04 5.795387e-05
 [324,] 9.897657e-05 9.236761e-04 3.407826e-04
 [325,] 9.875713e-05 9.112308e-04 3.341630e-04
 [326,] 9.139148e-05 3.704919e-04 1.074656e-04
 [327,] 9.034180e-05 3.016682e-03 8.827079e-04
 [328,] 9.529418e-05 3.951505e-04 1.347652e-04
 [329,] 1.032601e-04 4.806794e-05 1.563908e-05
 [330,] 8.607352e-05 4.861361e-05 1.547230e-05
 [331,] 8.277290e-05 4.821910e-05 1.493829e-05
 [332,] 9.358255e-05 4.553322e-04 1.386435e-04
 [333,] 9.706937e-05 1.078159e-03 3.742330e-04
 [334,] 9.327985e-05 1.310080e-03 3.837656e-04
 [335,] 7.606099e-05 4.973805e-05 1.453446e-05
 [336,] 1.230791e-04 1.106720e-04 3.234882e-05
 [337,] 1.048663e-04 9.589268e-04 4.739423e-04
 [338,] 8.937454e-05 4.941408e-05 1.498193e-05
 [339,] 8.434382e-05 5.046114e-05 1.444571e-05
 [340,] 1.029580e-04 5.536271e-04 2.311436e-04
 [341,] 9.421165e-05 1.503858e-03 4.530472e-04
 [342,] 1.001662e-04 7.320031e-04 2.812140e-04
 [343,] 9.618529e-05 1.556849e-03 5.122602e-04
 [344,] 9.587808e-05 1.162284e-03 3.840424e-04
 [345,] 9.585356e-05 1.003713e-03 3.364923e-04
 [346,] 1.000225e-04 9.705343e-04 3.687066e-04
 [347,] 9.423425e-05 1.284496e-03 3.971719e-04
 [348,] 9.427818e-05 1.024514e-03 3.185936e-04
 [349,] 8.971173e-05 3.729666e-03 8.658497e-04
 [350,] 9.352337e-05 1.074583e-03 3.207397e-04
 [351,] 9.375212e-05 1.102922e-03 3.327727e-04
 [352,] 9.103809e-05 9.614027e-04 2.020864e-04
 [353,] 9.667198e-05 1.191896e-03 2.061819e-04
 [354,] 9.961176e-05 1.138378e-03 1.757717e-04
 [355,] 9.931089e-05 1.139128e-03 1.826456e-04
 [356,] 9.745965e-05 1.216937e-03 2.042455e-04
 [357,] 9.527201e-05 1.236308e-03 2.033370e-04
 [358,] 9.285236e-05 9.393578e-04 1.934127e-04
 [359,] 9.690018e-05 8.380102e-04 1.434492e-04
 [360,] 1.187976e-04 5.782538e-05 1.920444e-05
 [361,] 1.184264e-04 5.834901e-05 1.929670e-05
 [362,] 9.256106e-05 7.213584e-04 1.929486e-04
 [363,] 9.144156e-05 9.856549e-04 2.136386e-04
 [364,] 8.943431e-05 3.461362e-04 9.408598e-05
 [365,] 9.073742e-05 3.612238e-04 1.081206e-04
 [366,] 9.598701e-05 1.097299e-03 2.256482e-04
 [367,] 8.013205e-05 1.376662e-03 3.081760e-04
 [368,] 9.021812e-05 9.145005e-04 2.143307e-04
 [369,] 9.378129e-05 1.309825e-03 4.241631e-04
 [370,] 9.485386e-05 2.194474e-03 3.666507e-04
 [371,] 7.765907e-05 6.738181e-05 1.927900e-05
 [372,] 7.635486e-05 8.055388e-05 2.007036e-05
 [373,] 9.696594e-05 1.457850e-04 4.030583e-05
 [374,] 8.203034e-05 1.395549e-03 1.852953e-04
 [375,] 1.269311e-04 6.416214e-05 1.820054e-05
 [376,] 7.624739e-05 6.044097e-05 1.796536e-05
 [377,] 8.644041e-05 4.842896e-04 1.368594e-04
 [378,] 8.676668e-05 5.046006e-04 1.445805e-04
 [379,] 7.833915e-05 4.952874e-04 1.026936e-04
 [380,] 7.786320e-05 4.311341e-04 8.927616e-05
 [381,] 8.768142e-05 4.501774e-04 1.354649e-04
 [382,] 7.970294e-05 4.058553e-04 7.104605e-05
 [383,] 8.500292e-05 4.315210e-04 1.141500e-04
 [384,] 1.187678e-04 5.928005e-05 1.785785e-05
 [385,] 7.870198e-05 3.870896e-04 7.268063e-05
 [386,] 1.180151e-04 1.666139e-04 4.058901e-05
 [387,] 7.879065e-05 4.148041e-04 7.633246e-05
 [388,] 8.416232e-05 3.534493e-04 5.431324e-05
 [389,] 1.071416e-04 2.299301e-04 9.622374e-05
 [390,] 9.598188e-05 1.482390e-04 3.130975e-05
 [391,] 1.318510e-04 5.753695e-05 1.844217e-05
 [392,] 9.535723e-05 2.753000e-04 8.063470e-05
 [393,] 8.487525e-05 3.866780e-04 5.687456e-05
 [394,] 9.871337e-05 9.791997e-05 3.112671e-05
 [395,] 9.863501e-05 8.755014e-05 2.787072e-05
 [396,] 9.970537e-05 6.386979e-05 2.115985e-05
 [397,] 9.996309e-05 6.437343e-05 2.146382e-05
 [398,] 9.890613e-05 6.236003e-05 2.044066e-05
 [399,] 1.008512e-04 6.375894e-05 2.231780e-05
 [400,] 9.844857e-05 1.086607e-04 2.204864e-05
 [401,] 7.686315e-05 5.624493e-04 8.831713e-05
 [402,] 1.073669e-04 6.045234e-05 2.167787e-05
 [403,] 9.857570e-05 1.048247e-04 2.153930e-05
 [404,] 1.134396e-04 6.418898e-05 2.452717e-05
 [405,] 1.142238e-04 6.418898e-05 2.466641e-05
 [406,] 9.481552e-05 9.687692e-05 2.104785e-05
 [407,] 1.017115e-04 9.229481e-05 1.940801e-05
 [408,] 1.206694e-04 1.120996e-02 2.631826e-03
 [409,] 1.217253e-04 1.112375e-02 2.514955e-03
 [410,] 1.200793e-04 1.412938e-04 2.715476e-05
 [411,] 9.854609e-05 1.324546e-04 4.101645e-05
 [412,] 7.573709e-05 8.062936e-05 2.278583e-05
 [413,] 7.845129e-05 8.235471e-05 1.924293e-05
 [414,] 7.872253e-05 8.584742e-05 1.965528e-05
 [415,] 9.144338e-05 7.967787e-05 1.970223e-05
 [416,] 9.798004e-05 2.160290e-04 4.493614e-05
 [417,] 9.788158e-05 2.222228e-04 4.650647e-05
 [418,] 8.317831e-05 2.592842e-04 4.087324e-05
 [419,] 9.874943e-05 2.967194e-04 4.825947e-05
 [420,] 7.730125e-05 8.635832e-05 2.405663e-05
 [421,] 9.315195e-05 1.191545e-03 2.075605e-04
 [422,] 1.010062e-04 2.332127e-04 3.819951e-05
 [423,] 9.236629e-05 1.908063e-04 3.912436e-05
 [424,] 1.611697e-04 8.426293e-04 7.362357e-05
 [425,] 1.636880e-04 3.313042e-04 3.771796e-05
 [426,] 8.368449e-05 7.855979e-05 1.820741e-05
 [427,] 9.996488e-05 6.987206e-05 1.619872e-05
 [428,] 8.716265e-05 6.700608e-05 1.643007e-05
 [429,] 9.408634e-05 1.348147e-04 3.654502e-05
 [430,] 8.238650e-05 4.294151e-04 8.203454e-05
 [431,] 9.370089e-05 6.467853e-05 1.609406e-05
 [432,] 9.335589e-05 4.128456e-04 5.761251e-05
 [433,] 1.053984e-04 2.480891e-04 4.386955e-05
 [434,] 9.728201e-05 1.349010e-04 4.616718e-05
 [435,] 9.500586e-05 1.264197e-04 3.540405e-05
 [436,] 1.404122e-04 7.898429e-04 7.472497e-05
 [437,] 1.263911e-04 5.680707e-04 7.421440e-05
 [438,] 1.252569e-04 3.486647e-03 7.439795e-04
 [439,] 1.019134e-04 1.326801e-04 3.451127e-05
 [440,] 1.165617e-04 1.252653e-04 5.786156e-05
 [441,] 1.366046e-04 2.327550e-04 1.399177e-04
 [442,] 8.711942e-05 1.266112e-04 3.777835e-05
 [443,] 1.571071e-04 1.270661e-04 8.543196e-05
 [444,] 1.151252e-04 1.174889e-04 6.273900e-05
 [445,] 1.160305e-04 1.107301e-04 5.908432e-05
 [446,] 8.010668e-05 1.262526e-04 2.329688e-05
 [447,] 1.607679e-04 1.283432e-04 8.634053e-05
 [448,] 8.157768e-05 1.282821e-04 2.318472e-05
 [449,] 1.397457e-04 1.277070e-04 7.240602e-05
 [450,] 8.878799e-05 1.253026e-04 2.389109e-05
 [451,] 8.534236e-05 6.956015e-05 1.707660e-05
 [452,] 8.051399e-05 1.029040e-04 2.365737e-05
 [453,] 1.102050e-04 9.154862e-05 4.507365e-05
 [454,] 1.756508e-04 2.769702e-03 1.865881e-03
 [455,] 8.409646e-05 1.088332e-04 2.467522e-05
 [456,] 8.251402e-05 1.323188e-04 2.334168e-05
 [457,] 1.099017e-04 9.778878e-05 4.303720e-05
 [458,] 1.082430e-04 3.160281e-04 3.286684e-05
 [459,] 2.221481e-04 6.676031e-05 4.117349e-05
 [460,] 7.807494e-05 1.002386e-04 2.396869e-05
 [461,] 7.641698e-05 1.026249e-04 2.377592e-05
 [462,] 2.153394e-04 6.089541e-05 3.545929e-05
 [463,] 1.686120e-04 6.532721e-05 3.363049e-05
 [464,] 8.729434e-05 6.196185e-05 1.809356e-05
 [465,] 8.149895e-05 6.672422e-05 1.833173e-05
 [466,] 7.858015e-05 1.011624e-04 2.359909e-05
 [467,] 1.558794e-04 1.291532e-04 8.901765e-05
 [468,] 9.833697e-05 1.193509e-04 4.694078e-05
 [469,] 8.330754e-05 6.896481e-05 1.881670e-05
 [470,] 2.232386e-04 2.247303e-04 1.801526e-04
 [471,] 8.760040e-05 6.582835e-05 1.602552e-05
 [472,] 2.513227e-04 7.537156e-05 9.647420e-05
 [473,] 1.227322e-04 6.625115e-05 2.085880e-05
 [474,] 1.373607e-04 9.835504e-05 4.986472e-05
 [475,] 1.140924e-04 5.079902e-05 1.860119e-05
 [476,] 8.373689e-05 2.079359e-04 3.672089e-05
 [477,] 8.376698e-05 1.772361e-04 3.461133e-05
 [478,] 1.091656e-04 6.028679e-05 2.047574e-05
 [479,] 2.768082e-04 9.286499e-05 7.927737e-05
 [480,] 1.085653e-04 6.234254e-05 2.099195e-05
 [481,] 1.062739e-04 5.897115e-05 1.928002e-05
 [482,] 1.428979e-04 4.993899e-05 1.935022e-05
 [483,] 1.109605e-04 6.658073e-05 2.318959e-05
 [484,] 1.077309e-04 1.233181e-04 3.596417e-05
 [485,] 1.076758e-04 1.247315e-04 3.648697e-05
 [486,] 1.106598e-04 5.925651e-05 2.030419e-05
 [487,] 1.127994e-04 6.543962e-05 2.328067e-05
 [488,] 1.099215e-04 6.245323e-05 2.144322e-05
 [489,] 1.093711e-04 5.972464e-05 2.029983e-05
 [490,] 1.115431e-04 6.039419e-05 2.105756e-05
 [491,] 1.093578e-04 6.232026e-05 2.134972e-05
 [492,] 1.282754e-04 4.694843e-05 1.582179e-05
 [493,] 9.196629e-05 8.381950e-05 2.963586e-05
 [494,] 9.711369e-05 4.826325e-05 1.540133e-05
 [495,] 1.107383e-04 4.894161e-05 1.575025e-05
 [496,] 1.092853e-04 4.868096e-05 1.575593e-05
 [497,] 1.098725e-04 4.806900e-05 1.557133e-05
 [498,] 1.099715e-04 4.895471e-05 1.581872e-05
 [499,] 1.087549e-04 1.232820e-04 3.502245e-05
 [500,] 1.732657e-04 1.787499e-04 1.358955e-04
 [501,] 1.089592e-04 4.830491e-05 1.556012e-05
 [502,] 1.163611e-04 4.815056e-05 1.590108e-05
 [503,] 1.153574e-04 4.979575e-05 1.688453e-05
 [504,] 1.183560e-04 4.889958e-05 1.656392e-05
 [505,] 1.150348e-04 5.218793e-05 1.788112e-05
 [506,] 1.190193e-04 5.419333e-05 1.780580e-05
 [507,] 8.020728e-05 1.016585e-04 3.158788e-05
 [508,] 1.602792e-04 5.069095e-05 1.744562e-05
 [509,] 1.131561e-04 1.584289e-04 3.339137e-05
 [510,] 1.597615e-04 6.002242e-05 2.170155e-05
 [511,] 1.501379e-04 5.940463e-05 2.467651e-05
 [512,] 1.485837e-04 6.406009e-05 2.730460e-05
 [513,] 1.495671e-04 8.441127e-05 2.932341e-05
 [514,] 1.206780e-04 1.151007e-04 3.571156e-05
 [515,] 2.065435e-04 6.325120e-05 6.307964e-05
 [516,] 1.190717e-04 9.156186e-05 3.027487e-05
 [517,] 9.210376e-05 4.957087e-05 1.545626e-05
 [518,] 8.865550e-05 4.935037e-05 1.537573e-05
 [519,] 1.346763e-04 5.312357e-05 1.659353e-05
 [520,] 1.236628e-04 5.930326e-05 1.696546e-05
 [521,] 2.246737e-04 7.502822e-05 9.747856e-05
 [522,] 2.006429e-04 9.682662e-05 9.631629e-05
 [523,] 9.383511e-05 5.513228e-05 1.496304e-05
 [524,] 1.665243e-04 8.213554e-05 7.552745e-05
 [525,] 1.668688e-04 8.311883e-05 7.726803e-05
 [526,] 1.267297e-04 7.200525e-05 2.584000e-05
 [527,] 2.967711e-04 7.628972e-05 1.299520e-04
 [528,] 8.096048e-05 8.076332e-05 2.323837e-05
 [529,] 1.259053e-04 1.632868e-04 3.103472e-05
 [530,] 1.327378e-04 1.244713e-04 2.623781e-05
 [531,] 1.115317e-04 9.509907e-05 2.566360e-05
 [532,] 1.505766e-04 2.376953e-04 8.269448e-05
 [533,] 1.133747e-04 1.950284e-04 3.986990e-05
 [534,] 7.884931e-05 8.634824e-05 2.492712e-05
 [535,] 2.509372e-04 1.286813e-04 2.185618e-04
 [536,] 1.197464e-04 7.706643e-05 1.974703e-05
 [537,] 1.162581e-04 1.034836e-04 2.622657e-05
 [538,] 8.027210e-05 7.254470e-05 2.145400e-05
 [539,] 7.984159e-05 9.077817e-05 2.490081e-05
 [540,] 8.506127e-05 8.820477e-05 2.732343e-05
 [541,] 8.020012e-05 9.182141e-05 2.808961e-05
 [542,] 8.468429e-05 4.383784e-05 1.324547e-05
 [543,] 8.907955e-05 4.354354e-05 1.336755e-05
 [544,] 9.110288e-05 4.427503e-05 1.319830e-05
 [545,] 1.015108e-04 7.382332e-05 1.603194e-05
 [546,] 1.129629e-04 4.374289e-05 1.541924e-05
 [547,] 1.086385e-04 6.624084e-05 1.541118e-05
 [548,] 1.246555e-04 9.179257e-05 2.856311e-05
 [549,] 2.654941e-04 7.081706e-05 4.806153e-05
 [550,] 8.565721e-05 5.476044e-05 1.660062e-05
 [551,] 1.076354e-04 7.208165e-05 1.900619e-05
 [552,] 1.330891e-04 2.037491e-04 1.007998e-04
 [553,] 1.336647e-04 1.904791e-04 9.342065e-05
 [554,] 1.240344e-04 1.312239e-04 5.593055e-05
 [555,] 1.298168e-04 1.296490e-04 5.193965e-05
 [556,] 1.172410e-04 3.049014e-04 1.082462e-04
 [557,] 1.182143e-04 3.654291e-04 1.297179e-04
 [558,] 1.184276e-04 3.662581e-04 1.315090e-04
 [559,] 1.232606e-04 4.248202e-04 1.813334e-04
 [560,] 1.154297e-04 1.063103e-04 3.339670e-05
 [561,] 5.885549e-04 7.601653e-05 1.364106e-04
 [562,] 1.199380e-04 2.485425e-04 9.704302e-05
 [563,] 1.320008e-04 7.184006e-04 4.053716e-04
 [564,] 1.220214e-04 2.209030e-04 9.118133e-05
 [565,] 1.225619e-04 2.328707e-04 9.785353e-05
 [566,] 1.213577e-04 2.367454e-04 9.641274e-05
 [567,] 1.117158e-04 1.878357e-04 6.609925e-05
 [568,] 1.021218e-04 1.120645e-04 2.713451e-05
 [569,] 1.322269e-04 2.098618e-04 1.026556e-04
 [570,] 9.847257e-05 5.246199e-05 1.663666e-05
 [571,] 1.291676e-04 4.477228e-04 2.250916e-04
 [572,] 1.270281e-04 2.651703e-04 1.201866e-04
 [573,] 9.032421e-05 7.923428e-05 2.764457e-05
 [574,] 9.405893e-05 3.558182e-04 1.336952e-04
 [575,] 1.299603e-04 1.437264e-04 6.351142e-05
 [576,] 1.284337e-04 2.499050e-04 1.160542e-04
 [577,] 1.192701e-04 1.205126e-04 4.139883e-05
 [578,] 1.253397e-04 1.285631e-04 5.145449e-05
 [579,] 1.121210e-04 8.836190e-05 2.317169e-05
 [580,] 1.183111e-04 1.304155e-04 4.935402e-05
 [581,] 1.510440e-04 5.576413e-05 2.558462e-05
 [582,] 1.124572e-04 3.337795e-04 1.079410e-04
 [583,] 1.076361e-04 7.091094e-05 2.998634e-05
 [584,] 1.085606e-04 8.409444e-05 2.302198e-05
 [585,] 1.008637e-04 5.726971e-05 1.978554e-05
 [586,] 1.670016e-04 9.056459e-05 4.833852e-05
 [587,] 1.410108e-04 7.933113e-05 4.121981e-05
 [588,] 7.354135e-04 9.557252e-05 3.125954e-04
 [589,] 1.093034e-04 6.878646e-05 2.160633e-05
 [590,] 1.122553e-04 1.105333e-04 3.709594e-05
 [591,] 1.056333e-04 8.324524e-05 2.571373e-05
 [592,] 1.068323e-04 8.826188e-05 2.607011e-05
 [593,] 1.002428e-04 1.566035e-04 6.034628e-05
 [594,] 1.598552e-04 5.974791e-05 2.745495e-05
 [595,] 1.285536e-04 8.752460e-05 2.851611e-05
 [596,] 1.048166e-04 8.566838e-05 2.141502e-05
 [597,] 9.548565e-05 1.272917e-04 2.816245e-05
 [598,] 2.362456e-04 7.927341e-05 4.162650e-05
 [599,] 1.888235e-04 5.872298e-05 3.017445e-05
 [600,] 9.535012e-05 3.876217e-04 8.303496e-05
 [601,] 9.886234e-05 4.299183e-04 1.075824e-04
 [602,] 1.214751e-04 1.185488e-04 3.716203e-05
 [603,] 8.419818e-05 8.415757e-05 2.694694e-05
 [604,] 1.189790e-04 2.639135e-04 9.206009e-05
 [605,] 8.136986e-05 6.256632e-05 1.758220e-05
 [606,] 8.099842e-05 6.352551e-05 1.946141e-05
 [607,] 8.129625e-05 6.175236e-05 1.750828e-05
 [608,] 8.339793e-05 7.117870e-05 2.245392e-05
 [609,] 1.202422e-04 1.200640e-04 3.772940e-05
 [610,] 8.040559e-05 6.733342e-05 1.868780e-05
 [611,] 8.496256e-05 6.797617e-05 1.934229e-05
 [612,] 1.108532e-04 1.016607e-04 3.006787e-05
 [613,] 8.166627e-05 7.890505e-05 2.233767e-05
 [614,] 1.087724e-04 1.126335e-04 3.423273e-05
 [615,] 1.165174e-04 1.005948e-04 3.298078e-05
 [616,] 1.165063e-04 9.993647e-05 3.277096e-05
 [617,] 1.169158e-04 1.003236e-04 3.319943e-05
 [618,] 8.189404e-05 6.966744e-05 1.993306e-05
 [619,] 8.192050e-05 7.458560e-05 2.111198e-05
 [620,] 1.009491e-04 7.644164e-05 2.768984e-05
 [621,] 1.170273e-04 1.135444e-04 3.625088e-05
 [622,] 1.185340e-04 9.809044e-05 3.221193e-05
 [623,] 8.776260e-05 1.500235e-04 2.832688e-05
 [624,] 1.188473e-04 1.255318e-04 6.013212e-05
 [625,] 1.170919e-04 7.590819e-05 2.544455e-05
 [626,] 1.167731e-04 7.281155e-05 2.397454e-05
 [627,] 1.763372e-04 5.869309e-05 2.465149e-05
 [628,] 1.090883e-04 7.430577e-05 2.383202e-05
 [629,] 1.114974e-04 1.184499e-04 3.668662e-05
 [630,] 9.187445e-05 7.248608e-05 2.316115e-05
 [631,] 1.159097e-04 7.618581e-05 2.462569e-05
 [632,] 1.298778e-04 1.200466e-04 6.447288e-05
 [633,] 1.312706e-04 8.984599e-05 4.008662e-05
 [634,] 1.102985e-04 1.077534e-04 4.387300e-05
 [635,] 1.227691e-04 8.233212e-05 3.135815e-05
 [636,] 8.939980e-05 7.193936e-05 2.192361e-05
 [637,] 1.209654e-04 8.468909e-05 3.380029e-05
 [638,] 1.072641e-04 1.206431e-04 3.572238e-05
 [639,] 1.136750e-04 1.185649e-04 3.803052e-05
 [640,] 9.885242e-05 9.797248e-05 3.206856e-05
 [641,] 1.246790e-04 1.207148e-04 4.582607e-05
 [642,] 1.132784e-04 7.770038e-05 2.790452e-05
 [643,] 8.416735e-05 6.212868e-05 1.974602e-05
 [644,] 1.011210e-04 1.022646e-04 3.912266e-05
 [645,] 9.318033e-05 7.952084e-05 2.508600e-05
 [646,] 1.634264e-04 1.168782e-04 5.602921e-05
 [647,] 1.589303e-04 1.146097e-04 5.123318e-05
 [648,] 1.540885e-04 9.678985e-05 5.711528e-05
 [649,] 1.131640e-04 7.443977e-05 2.719851e-05
 [650,] 1.494954e-04 5.094523e-05 2.207046e-05
 [651,] 9.289245e-05 7.579994e-05 2.761364e-05
 [652,] 8.250510e-05 6.601255e-05 2.160765e-05
 [653,] 8.591709e-05 6.808737e-05 2.102394e-05
 [654,] 9.875869e-05 1.318133e-04 3.445028e-05
 [655,] 1.280415e-04 1.498718e-04 7.503031e-05
 [656,] 1.007117e-04 6.239517e-05 1.837853e-05
 [657,] 1.116686e-04 1.438166e-04 5.088973e-05
 [658,] 1.251291e-04 1.726709e-04 8.508570e-05
 [659,] 9.411901e-05 1.085380e-04 2.828578e-05
 [660,] 9.343302e-05 1.081646e-04 3.100817e-05
 [661,] 1.377620e-04 1.722698e-04 1.003372e-04
 [662,] 9.166125e-05 1.062853e-04 2.872839e-05
 [663,] 1.446165e-04 2.013695e-04 1.321950e-04
 [664,] 1.074771e-04 1.477298e-04 3.002524e-05
 [665,] 1.460054e-04 2.088880e-04 1.406822e-04
 [666,] 1.451785e-04 2.262727e-04 1.538392e-04
 [667,] 1.410926e-04 2.184933e-04 1.402686e-04
 [668,] 1.451785e-04 1.828986e-04 1.178399e-04
 [669,] 1.236281e-04 1.289339e-04 5.442425e-05
 [670,] 9.912979e-05 1.996706e-04 3.998463e-05
 [671,] 9.429293e-05 6.415590e-05 2.016444e-05
 [672,] 1.537175e-04 1.589575e-04 1.051127e-04
 [673,] 9.063873e-05 6.530197e-05 1.983049e-05
 [674,] 3.011273e-04 4.428169e-05 2.957230e-05
 [675,] 1.111576e-04 9.957646e-05 3.128105e-05
 [676,] 2.007002e-04 5.960364e-05 3.134716e-05
 [677,] 1.322269e-04 5.721666e-05 1.425567e-05
 [678,] 1.210830e-04 8.384702e-05 2.460732e-05
 [679,] 8.099625e-05 6.816432e-05 2.207308e-05
 [680,] 1.111426e-04 5.505552e-05 1.669555e-05
 [681,] 9.593148e-05 5.743648e-05 1.646599e-05
 [682,] 8.725077e-05 7.131266e-05 2.096829e-05
 [683,] 8.477715e-05 7.464434e-05 1.764655e-05
 [684,] 8.845252e-05 7.239506e-05 2.005924e-05
 [685,] 1.539082e-04 5.043495e-05 1.378214e-05
 [686,] 1.358591e-04 4.718319e-05 1.390631e-05
 [687,] 1.333718e-04 5.220001e-05 1.339430e-05
 [688,] 1.265870e-04 5.141867e-05 1.333566e-05
 [689,] 1.080537e-04 5.890331e-05 1.737855e-05
 [690,] 9.612609e-05 4.698550e-05 1.363266e-05
 [691,] 1.459009e-04 4.776719e-05 1.372034e-05
 [692,] 1.148932e-04 4.529847e-05 1.525823e-05
 [693,] 1.171641e-04 7.671515e-05 2.391975e-05
 [694,] 1.023657e-04 5.995980e-05 1.840739e-05
 [695,] 1.017129e-04 5.364931e-05 1.717270e-05
 [696,] 8.700463e-05 1.023995e-04 2.722916e-05
 [697,] 1.504323e-04 4.768396e-05 1.388257e-05
 [698,] 1.361651e-04 4.566689e-05 1.761723e-05
 [699,] 1.055004e-04 5.164234e-05 1.642664e-05
 [700,] 1.078108e-04 7.839301e-05 2.513553e-05
 [701,] 1.293153e-04 6.019277e-05 1.405747e-05
 [702,] 1.362901e-04 1.280891e-04 6.174128e-05
 [703,] 1.093444e-04 7.175106e-05 2.254836e-05
 [704,] 1.201172e-04 1.197646e-04 3.273564e-05
 [705,] 1.270973e-04 4.807070e-05 1.413725e-05
 [706,] 1.151467e-04 7.578902e-05 1.782120e-05
 [707,] 1.027919e-04 7.068194e-05 2.040195e-05
 [708,] 1.233819e-04 1.233129e-04 4.770398e-05
 [709,] 8.380265e-05 5.070489e-05 1.512388e-05
 [710,] 7.630577e-05 1.670038e-04 3.794224e-05
 [711,] 1.651266e-04 2.862683e-04 2.018567e-04
 [712,] 9.737337e-05 7.147694e-05 2.068769e-05
 [713,] 8.709246e-05 4.863491e-05 1.521154e-05
 [714,] 8.578797e-05 4.854925e-05 1.518379e-05
 [715,] 8.712387e-05 4.835713e-05 1.523650e-05
 [716,] 8.583326e-05 4.830244e-05 1.509508e-05
 [717,] 1.071863e-04 2.114805e-04 6.620788e-05
 [718,] 9.670571e-05 6.180636e-05 1.910574e-05
 [719,] 1.427187e-04 2.157923e-04 9.072520e-05
 [720,] 7.576970e-05 6.656839e-05 1.903947e-05
 [721,] 1.203048e-04 1.205480e-04 1.928743e-05
 [722,] 2.389887e-04 6.753989e-04 2.352464e-04
 [723,] 1.577448e-04 1.956733e-04 1.323403e-04
 [724,] 1.076052e-04 1.113809e-04 1.934836e-05
 [725,] 1.598912e-04 1.773741e-04 1.251171e-04
 [726,] 1.187569e-04 6.435249e-05 1.624833e-05
 [727,] 1.540697e-04 1.430285e-04 9.246732e-05
 [728,] 1.546009e-04 1.430285e-04 9.304492e-05
 [729,] 1.525088e-04 1.402376e-04 8.637206e-05
 [730,] 1.540209e-04 1.420935e-04 9.110577e-05
 [731,] 1.524798e-04 1.323351e-04 8.008807e-05
 [732,] 1.600043e-04 1.432444e-04 1.059290e-04
 [733,] 1.426179e-04 1.627425e-04 6.962974e-05
 [734,] 4.282886e-04 7.394809e-05 1.547459e-04
 [735,] 1.008697e-04 1.113889e-04 1.959804e-05
 [736,] 1.578403e-04 1.594664e-04 1.086755e-04
 [737,] 9.720124e-05 7.799821e-05 1.985021e-05
 [738,] 7.770892e-05 1.325277e-04 2.836899e-05
 [739,] 1.537686e-04 1.327165e-04 8.072436e-05
 [740,] 8.493249e-05 1.165454e-04 2.233545e-05
 [741,] 2.128014e-04 3.290404e-04 1.109635e-04
 [742,] 2.604607e-04 6.662506e-05 8.048402e-05
 [743,] 7.915713e-05 6.338421e-05 2.058376e-05
 [744,] 1.254946e-04 9.020679e-05 3.790394e-05
 [745,] 1.026942e-04 4.886629e-05 1.754602e-05
 [746,] 7.522415e-05 5.394422e-05 1.555638e-05
 [747,] 9.045575e-05 1.006677e-04 2.333772e-05
 [748,] 9.571775e-05 6.499308e-05 1.961755e-05
 [749,] 9.598082e-05 6.513508e-05 1.959281e-05
 [750,] 8.138868e-05 1.454775e-04 3.936865e-05
 [751,] 9.731182e-05 6.337425e-05 1.944316e-05
 [752,] 1.058274e-04 2.494459e-04 7.379890e-05
 [753,] 1.390966e-04 1.148062e-04 4.972390e-05
 [754,] 1.057425e-04 2.500936e-04 7.360038e-05
 [755,] 1.366252e-04 2.439950e-04 2.593085e-05
 [756,] 7.991888e-05 4.375097e-05 1.360963e-05
 [757,] 1.001271e-04 6.264603e-05 1.967939e-05
 [758,] 1.063351e-04 2.209024e-04 5.197630e-05
 [759,] 8.352587e-05 6.697530e-05 1.982273e-05
 [760,] 1.032826e-04 1.725929e-04 3.991426e-05
 [761,] 8.126236e-05 6.071880e-05 1.775484e-05
 [762,] 1.213409e-04 1.067114e-04 3.666875e-05
 [763,] 1.066327e-04 1.976385e-04 4.651972e-05
 [764,] 8.855864e-05 1.133968e-04 3.357054e-05
 [765,] 8.716897e-05 1.007999e-04 2.744004e-05
 [766,] 1.027741e-04 2.057725e-04 4.523792e-05
 [767,] 1.031812e-04 2.262911e-04 4.737732e-05
 [768,] 8.215712e-05 1.047306e-04 3.137180e-05
 [769,] 8.106481e-05 9.030951e-05 2.292742e-05
 [770,] 7.993107e-05 1.440823e-04 3.149251e-05
 [771,] 1.048834e-04 2.708534e-04 5.960182e-05
 [772,] 8.374508e-05 2.437208e-04 4.921602e-05
 [773,] 1.051346e-04 2.640193e-04 5.727483e-05
 [774,] 9.298002e-05 7.681720e-05 1.614344e-05
 [775,] 8.005835e-05 9.120278e-05 2.214661e-05
 [776,] 8.402650e-05 2.366239e-04 4.874114e-05
 [777,] 8.888626e-05 9.301118e-05 2.713707e-05
 [778,] 1.119886e-04 1.965711e-04 2.453282e-05
 [779,] 1.365874e-04 1.860923e-04 2.362338e-05
 [780,] 9.036584e-05 9.221736e-05 2.733132e-05
 [781,] 1.056545e-04 2.200900e-04 2.712773e-05
 [782,] 9.878001e-05 2.224957e-04 3.685181e-05
 [783,] 1.077236e-04 2.556945e-04 4.538040e-05
 [784,] 1.254417e-04 2.939883e-04 3.613352e-05
 [785,] 1.009159e-04 9.320360e-05 2.803499e-05
 [786,] 1.287389e-04 1.108703e-03 6.515335e-04
 [787,] 8.952634e-05 8.947991e-05 2.448308e-05
 [788,] 9.508062e-05 1.044136e-04 2.692814e-05
 [789,] 8.951703e-05 8.957777e-05 2.449230e-05
 [790,] 9.168861e-05 8.939653e-05 2.467296e-05
 [791,] 8.938121e-05 7.007084e-05 2.061176e-05
 [792,] 8.896818e-05 6.942800e-04 1.764027e-04
 [793,] 9.025950e-05 9.413324e-05 3.337504e-05
 [794,] 1.203785e-04 6.891551e-05 1.989820e-05
 [795,] 1.199704e-04 1.223027e-04 4.540035e-05
 [796,] 8.496441e-05 8.230860e-05 2.698964e-05
 [797,] 1.092296e-04 1.259535e-04 4.056640e-05
 [798,] 1.037245e-04 9.181730e-05 2.650670e-05
 [799,] 1.071253e-04 4.134664e-04 1.568833e-04
 [800,] 7.864976e-05 7.783033e-05 2.542813e-05
 [801,] 8.628699e-05 1.166780e-04 4.458355e-05
 [802,] 1.063100e-04 3.058430e-04 8.714482e-05
 [803,] 8.432658e-05 1.306800e-04 4.817301e-05
 [804,] 8.546382e-05 1.227475e-04 4.622414e-05
 [805,] 9.944130e-05 2.293243e-03 9.546046e-04
 [806,] 9.739689e-05 6.702100e-05 2.000631e-05
 [807,] 1.063146e-04 2.052341e-04 5.903843e-05
 [808,] 8.571031e-05 5.758679e-05 1.827250e-05
 [809,] 1.005441e-04 1.203135e-04 4.057025e-05
 [810,] 9.128281e-05 3.792547e-04 6.946955e-05
 [811,] 1.008825e-04 8.619076e-05 2.548536e-05
 [812,] 8.739357e-05 4.451493e-04 1.403241e-04
 [813,] 8.537452e-05 4.000161e-04 1.187257e-04
 [814,] 1.067603e-04 6.184079e-05 2.055350e-05
 [815,] 1.198614e-04 7.595133e-05 2.482509e-05
 [816,] 1.354915e-04 1.011069e-04 2.932992e-05
 [817,] 7.790964e-05 7.572732e-05 1.812817e-05
 [818,] 7.812199e-05 7.440822e-05 1.783884e-05
 [819,] 8.030349e-05 4.797594e-05 1.460184e-05
 [820,] 7.780427e-05 7.404289e-05 1.789020e-05
 [821,] 7.779447e-05 7.674200e-05 1.834946e-05
 [822,] 8.304263e-05 4.858728e-05 1.582424e-05
 [823,] 9.039491e-05 4.266907e-05 1.439766e-05
 [824,] 7.844104e-05 7.899151e-05 1.850062e-05
 [825,] 7.950354e-05 7.626863e-05 1.798787e-05
 [826,] 1.053223e-04 5.811506e-05 2.424743e-05
 [827,] 1.196956e-04 7.127954e-05 2.601571e-05
 [828,] 1.012071e-04 1.232886e-04 3.726643e-05
 [829,] 9.915904e-05 1.011378e-04 3.737025e-05
 [830,] 1.006868e-04 1.343780e-04 3.834535e-05
 [831,] 1.045134e-04 4.230404e-05 1.299975e-05
 [832,] 7.903411e-05 7.762725e-05 1.809755e-05
 [833,] 1.019768e-04 1.092801e-04 4.243798e-05
 [834,] 1.006854e-04 1.340293e-04 3.824958e-05
 [835,] 1.631864e-04 3.197070e-04 2.912532e-04
 [836,] 1.132866e-04 1.052032e-04 5.012626e-05
 [837,] 1.013693e-04 6.845666e-05 1.465037e-05
 [838,] 8.980973e-05 6.238192e-05 1.467069e-05
 [839,] 9.586300e-05 1.018242e-04 4.056042e-05
 [840,] 7.564867e-05 7.751313e-04 1.164178e-04
 [841,] 9.637896e-05 1.031835e-04 4.142383e-05
 [842,] 8.529992e-05 6.301663e-05 1.526188e-05
 [843,] 9.976394e-05 4.600093e-04 5.619185e-05
 [844,] 1.010874e-04 4.437781e-05 1.303651e-05
 [845,] 1.014710e-04 9.978499e-05 3.080459e-05
 [846,] 9.601578e-05 8.909124e-05 3.523000e-05
 [847,] 1.300021e-04 5.794780e-05 1.343239e-05
 [848,] 1.486743e-04 4.302155e-04 4.294934e-05
 [849,] 1.249203e-04 1.727262e-04 3.085227e-05
 [850,] 2.919909e-04 4.575856e-05 2.696201e-05
 [851,] 1.800670e-04 8.362506e-05 2.612267e-05
 [852,] 3.775708e-04 4.544004e-05 3.692162e-05
 [853,] 1.282703e-04 5.416298e-05 2.460805e-05
 [854,] 9.410680e-05 7.869515e-04 6.961454e-05
 [855,] 1.108976e-04 1.241790e-04 5.708805e-05
 [856,] 1.466136e-04 4.931246e-05 2.183678e-05
 [857,] 1.677677e-04 4.769883e-04 4.374932e-05
 [858,] 1.103629e-04 1.283488e-03 7.393483e-05
 [859,] 1.023682e-04 5.757432e-05 1.356281e-05
 [860,] 7.464041e-05 4.379784e-05 1.321201e-05
 [861,] 1.013181e-04 5.373647e-05 1.318104e-05
 [862,] 7.468656e-05 4.515603e-05 1.365044e-05
 [863,] 8.472725e-05 6.418704e-05 2.254351e-05
 [864,] 1.043907e-04 5.396591e-05 1.314211e-05
 [865,] 9.910484e-05 1.187159e-04 3.436779e-05
 [866,] 6.072824e-04 4.445006e-05 7.227590e-05
 [867,] 1.347733e-04 2.078772e-04 2.315326e-05
 [868,] 1.252287e-04 7.434682e-05 2.041128e-05
 [869,] 1.110449e-04 7.574649e-05 2.618788e-05
 [870,] 1.353656e-04 2.338929e-04 2.424199e-05
 [871,] 6.939410e-04 4.466151e-05 9.319854e-05
 [872,] 6.939410e-04 4.449953e-05 9.170965e-05
 [873,] 1.738059e-04 4.806941e-05 2.452826e-05
 [874,] 1.140609e-04 1.062909e-04 3.057065e-05
 [875,] 5.760360e-04 4.497207e-05 7.346231e-05
 [876,] 1.286012e-04 7.038787e-05 3.032786e-05
 [877,] 1.160371e-04 6.909234e-05 2.001469e-05
 [878,] 1.137138e-04 1.145396e-04 3.642004e-05
 [879,] 1.008608e-04 7.268750e-05 2.584534e-05
 [880,] 4.541813e-04 4.609189e-05 4.870764e-05
 [881,] 4.262157e-04 4.477536e-05 4.304767e-05
 [882,] 1.138741e-04 1.145105e-04 3.649222e-05
 [883,] 1.361835e-04 7.442823e-05 4.007918e-05
 [884,] 1.849635e-04 4.347481e-05 1.409134e-05
 [885,] 1.016061e-04 1.315673e-04 5.624618e-05
 [886,] 1.865038e-04 4.654615e-05 2.317639e-05
 [887,] 8.378100e-05 8.664215e-05 2.839250e-05
 [888,] 1.184810e-04 1.094848e-04 2.956947e-05
 [889,] 1.316287e-04 2.960293e-04 2.661578e-05
 [890,] 1.303200e-04 2.934557e-04 2.667937e-05
 [891,] 1.097068e-04 3.007213e-04 4.928606e-05
 [892,] 1.266485e-04 2.973646e-04 2.728808e-05
 [893,] 1.119746e-04 6.911995e-05 2.351193e-05
 [894,] 1.100425e-04 1.137410e-04 2.808678e-05
 [895,] 5.080754e-04 4.528901e-05 6.245740e-05
 [896,] 8.448359e-05 6.566020e-05 1.994329e-05
 [897,] 2.092606e-04 2.862011e-04 5.474414e-05
 [898,] 2.050692e-04 3.198006e-04 5.454028e-05
 [899,] 1.995407e-04 3.275615e-04 5.293404e-05
 [900,] 8.857994e-05 2.276605e-04 6.299582e-05
 [901,] 1.083219e-04 1.063315e-04 3.145391e-05
 [902,] 1.572224e-04 3.314077e-04 3.087114e-05
 [903,] 2.765934e-04 7.576141e-05 6.254395e-05
 [904,] 1.081458e-04 1.064759e-04 3.139470e-05
 [905,] 8.940086e-05 1.787932e-04 5.497840e-05
 [906,] 1.082363e-04 1.064759e-04 3.142266e-05
 [907,] 1.082363e-04 1.064688e-04 3.142416e-05
 [908,] 9.793991e-05 1.199707e-04 5.193980e-05
 [909,] 1.080722e-04 1.067873e-04 3.137482e-05
 [910,] 1.584586e-04 2.949185e-04 3.011166e-05
 [911,] 2.672597e-04 4.218223e-05 2.082317e-05
 [912,] 1.661679e-04 2.297844e-04 4.568500e-05
 [913,] 3.390045e-04 4.287761e-05 2.999285e-05
 [914,] 1.142363e-04 7.625640e-05 3.649542e-05
 [915,] 3.591199e-04 4.198749e-05 2.910724e-05
 [916,] 2.608932e-04 4.204834e-05 1.876033e-05
 [917,] 3.008406e-04 4.231518e-05 2.183040e-05
 [918,] 1.677079e-04 2.164092e-04 4.569754e-05
 [919,] 3.053329e-04 4.229060e-05 2.217921e-05
 [920,] 1.045982e-04 1.241213e-04 3.266097e-05
 [921,] 8.505695e-05 8.636621e-05 2.637077e-05
 [922,] 1.168359e-04 4.228765e-05 1.363713e-05
 [923,] 1.070278e-04 1.105125e-04 3.230762e-05
 [924,] 8.552436e-05 8.943795e-05 2.783000e-05
 [925,] 1.083276e-04 6.949527e-05 2.062878e-05
 [926,] 3.465011e-04 4.351260e-05 3.538058e-05
 [927,] 8.259264e-05 5.946954e-05 1.928154e-05
 [928,] 8.164822e-05 6.814665e-05 2.146134e-05
 [929,] 4.662875e-04 4.399126e-05 5.261877e-05
 [930,] 1.132753e-04 2.352260e-04 2.582932e-05
 [931,] 4.562056e-04 4.623059e-05 5.785539e-05
 [932,] 1.135934e-04 2.504513e-04 2.659571e-05
 [933,] 1.259427e-04 1.884090e-04 2.110797e-05
 [934,] 1.135934e-04 2.121184e-04 2.450720e-05
 [935,] 1.151610e-04 2.159157e-04 2.449917e-05
 [936,] 1.128282e-04 1.843928e-04 2.301978e-05
 [937,] 1.135934e-04 2.095973e-04 2.436599e-05
 [938,] 1.040933e-04 1.123305e-04 3.114524e-05
 [939,] 1.319469e-04 4.230236e-05 1.396759e-05
 [940,] 1.366063e-04 5.898935e-05 2.999428e-05
 [941,] 1.744936e-04 6.759578e-05 2.742587e-05
 [942,] 1.132481e-04 2.260899e-04 2.540446e-05
 [943,] 1.331326e-04 6.743161e-05 1.942365e-05
 [944,] 1.788027e-04 6.531067e-05 3.670559e-05
 [945,] 1.304949e-04 1.421642e-04 2.067232e-05
 [946,] 3.824095e-04 4.586732e-05 4.155555e-05
 [947,] 9.346172e-05 9.563658e-05 2.004839e-05
 [948,] 1.831476e-04 7.333610e-05 2.641186e-05
 [949,] 1.052149e-04 1.285764e-04 2.654390e-05
 [950,] 4.347978e-04 1.593737e-04 1.542964e-04
 [951,] 3.743914e-04 1.607682e-04 1.205467e-04
 [952,] 1.640840e-04 7.377582e-05 2.211617e-05
 [953,] 1.831397e-04 7.406640e-05 2.543095e-05
 [954,] 1.506057e-04 6.749916e-05 2.729241e-05
 [955,] 1.247844e-04 1.135003e-04 1.911999e-05
 [956,] 1.143266e-04 5.062289e-05 1.795694e-05
 [957,] 9.621522e-05 6.217002e-05 1.988639e-05
 [958,] 8.804210e-05 7.890238e-05 2.349733e-05
 [959,] 1.055652e-04 1.116455e-04 3.091077e-05
 [960,] 9.145011e-05 1.116501e-04 2.240342e-05
 [961,] 9.056064e-05 5.225322e-05 1.656355e-05
 [962,] 9.604302e-05 5.003958e-05 1.601354e-05
 [963,] 1.038347e-04 5.373962e-05 1.600531e-05
 [964,] 9.570789e-05 4.907283e-05 1.567937e-05
 [965,] 1.209413e-04 1.146437e-04 4.114462e-05
 [966,] 1.109267e-04 5.100158e-05 1.334976e-05
 [967,] 1.239276e-04 8.213846e-05 2.551461e-05
 [968,] 1.218138e-04 8.166936e-05 2.541595e-05
 [969,] 1.149657e-04 3.139390e-04 5.945971e-05
 [970,] 1.256749e-04 4.915067e-05 1.392360e-05
 [971,] 1.269135e-04 4.886940e-05 1.359362e-05
 [972,] 1.248016e-04 4.954334e-05 1.403070e-05
 [973,] 1.088212e-04 5.588142e-05 2.420170e-05
 [974,] 1.320589e-04 5.008898e-05 1.513057e-05
 [975,] 1.154082e-04 3.982401e-04 7.277268e-05
 [976,] 1.214295e-04 5.728884e-05 1.494711e-05
 [977,] 1.136332e-04 4.669531e-04 6.825572e-05
 [978,] 1.079514e-04 7.353696e-05 3.403987e-05
 [979,] 1.141173e-04 4.328061e-04 6.416357e-05
 [980,] 9.880068e-05 6.047795e-05 1.892468e-05
 [981,] 1.139987e-04 3.697763e-04 7.036870e-05
 [982,] 1.139987e-04 3.675073e-04 7.001793e-05
 [983,] 9.638979e-05 4.800752e-05 1.327381e-05
 [984,] 1.203176e-04 1.140280e-04 4.031740e-05
 [985,] 9.241170e-05 1.803091e-04 3.022423e-05
 [986,] 1.131160e-04 3.926376e-04 7.532135e-05
 [987,] 1.141852e-04 3.865426e-04 7.238107e-05
 [988,] 8.850856e-05 1.360169e-04 2.657736e-05
 [989,] 9.488718e-05 6.019163e-05 1.858556e-05
 [990,] 9.490388e-05 6.043463e-05 1.866326e-05
 [991,] 9.496255e-05 5.995803e-05 1.846996e-05
 [992,] 9.502993e-05 5.986224e-05 1.852429e-05
 [993,] 9.487648e-05 6.097593e-05 1.869558e-05
 [994,] 1.177439e-04 1.153863e-04 3.481802e-05
 [995,] 9.496255e-05 6.119772e-05 1.872238e-05
 [996,] 1.242426e-04 8.051568e-05 2.722123e-05
 [997,] 9.490388e-05 6.133945e-05 1.875932e-05
 [998,] 1.172808e-04 1.159606e-04 3.776387e-05
 [999,] 9.478893e-05 6.150586e-05 1.882998e-05
[1000,] 9.475175e-05 6.159184e-05 1.887710e-05
[1001,] 9.389542e-05 6.097593e-05 1.858805e-05
[1002,] 9.113570e-05 1.971523e-04 3.794609e-05
[1003,] 9.424820e-05 6.125537e-05 1.860001e-05
[1004,] 1.139987e-04 4.862913e-04 8.784762e-05
[1005,] 1.724909e-04 8.572468e-05 2.598679e-05
[1006,] 1.637976e-04 8.677718e-05 2.493795e-05
[1007,] 9.859857e-05 6.111924e-05 1.907305e-05
[1008,] 1.123212e-04 4.417958e-04 6.788899e-05
[1009,] 1.985103e-04 8.961096e-05 3.307515e-05
[1010,] 1.016836e-04 9.265585e-05 2.431300e-05
[1011,] 1.087896e-04 6.367763e-04 1.074784e-04
[1012,] 1.179138e-04 1.149645e-04 4.061055e-05
[1013,] 1.101622e-04 3.433835e-04 5.037957e-05
[1014,] 2.800719e-04 3.140680e-04 2.142419e-04
[1015,] 1.090848e-04 5.043371e-04 8.784485e-05
[1016,] 2.983068e-04 4.007161e-04 2.388854e-04
[1017,] 1.078386e-04 5.086442e-04 9.094128e-05
[1018,] 4.799002e-04 5.059415e-04 1.207993e-03
[1019,] 1.083945e-04 4.806310e-04 8.500520e-05
[1020,] 2.924613e-04 6.953308e-05 4.645419e-05
[1021,] 2.602389e-04 1.643437e-04 1.231004e-04
[1022,] 5.165047e-04 6.181132e-05 7.953369e-05
[1023,] 1.079039e-04 5.086442e-04 9.160230e-05
[1024,] 1.103994e-03 2.849545e-04 2.072821e-03
[1025,] 9.476800e-04 2.962671e-04 1.801131e-03
[1026,] 3.052682e-04 1.415010e-04 1.430336e-04
[1027,] 8.619163e-04 4.704753e-05 2.172590e-04
[1028,] 4.095427e-04 4.708520e-05 9.537800e-05
[1029,] 9.193573e-04 2.530219e-04 1.558283e-03
[1030,] 9.307891e-05 1.326660e-04 2.412621e-05
[1031,] 9.307891e-05 1.336530e-04 2.424419e-05
[1032,] 9.330448e-05 1.349131e-04 2.433595e-05
[1033,] 7.506879e-04 6.605557e-05 8.799426e-05
[1034,] 1.039011e-04 4.962774e-04 9.975192e-05
[1035,] 1.855255e-04 5.644376e-05 5.106165e-05
[1036,] 8.318740e-05 1.031755e-04 2.225633e-05
[1037,] 1.376090e-04 5.770982e-04 5.676530e-05
[1038,] 1.353461e-04 7.905073e-04 5.875987e-05
[1039,] 1.194548e-04 2.697934e-04 4.688656e-05
[1040,] 2.225830e-04 5.195785e-05 2.818404e-05
[1041,] 1.333479e-04 1.432715e-04 3.304203e-05
[1042,] 2.613588e-04 4.584458e-05 4.409737e-05
[1043,] 1.079010e-04 7.131783e-05 2.229933e-05
[1044,] 1.223227e-04 1.454520e-04 3.611116e-05
[1045,] 1.107945e-04 2.437675e-04 4.900184e-05
[1046,] 1.479242e-04 1.562213e-04 3.977003e-05
[1047,] 1.219562e-04 1.304449e-04 3.424043e-05
[1048,] 1.220112e-04 1.371330e-04 2.243397e-05
[1049,] 1.095896e-04 2.919242e-04 4.314150e-05
[1050,] 1.144512e-04 2.749246e-04 3.948658e-05
[1051,] 1.082234e-04 4.923895e-05 1.813203e-05
[1052,] 9.006760e-05 3.566758e-04 4.570301e-04
[1053,] 9.344843e-05 3.465182e-04 4.658713e-04
[1054,] 1.430992e-04 1.562863e-04 3.300838e-05
[1055,] 1.576667e-04 1.574460e-04 4.028777e-05
[1056,] 1.711046e-04 1.414918e-04 4.198989e-05
[1057,] 4.390313e-01 7.536170e-05 5.169103e-01
[1058,] 1.357592e-04 9.529604e-05 1.791681e-05
[1059,] 1.067188e-04 1.859236e-04 2.429611e-05
[1060,] 1.075096e-04 1.811403e-04 2.380688e-05
[1061,] 1.259745e-04 4.460194e-05 1.615516e-05
[1062,] 1.067188e-04 1.796325e-04 2.380979e-05
[1063,] 1.062615e-04 1.843624e-04 2.424804e-05
[1064,] 1.070441e-04 1.892601e-04 2.450009e-05
[1065,] 1.092686e-04 2.394731e-04 4.945074e-05
[1066,] 1.503513e-04 2.005781e-04 3.862134e-05
[1067,] 1.214886e-04 1.371967e-04 3.493839e-05
[1068,] 1.575750e-04 2.046769e-04 4.261539e-05
[1069,] 8.389015e-05 2.950132e-04 8.800329e-05
[1070,] 1.183412e-04 2.521486e-04 2.661172e-05
[1071,] 8.900752e-05 3.252196e-04 4.107186e-04
[1072,] 8.633123e-05 2.934015e-04 2.411514e-04
[1073,] 8.602516e-05 3.963116e-04 2.799143e-04
[1074,] 7.968474e-03 7.399382e-05 8.661082e-03
[1075,] 1.120655e-04 3.481107e-04 6.325177e-05
[1076,] 2.039366e-04 4.263220e-05 4.022369e-05
[1077,] 2.447969e-04 6.920422e-05 3.242724e-05
[1078,] 1.497701e-04 1.305183e-04 3.119750e-05
[1079,] 1.071354e-02 7.213020e-05 1.081084e-02
[1080,] 1.353506e-04 1.179516e-04 2.562528e-05
[1081,] 8.838288e-05 3.205343e-04 3.424794e-04
[1082,] 1.490639e-04 4.940388e-05 2.169551e-05
[1083,] 1.871794e-04 1.050517e-04 5.495403e-05
[1084,] 1.765782e-04 4.949071e-05 2.327351e-05
[1085,] 1.980697e-04 4.821457e-05 2.409470e-05
[1086,] 3.119957e-04 1.543740e-04 1.307880e-04
[1087,] 1.207086e-04 3.355886e-04 5.705374e-05
[1088,] 2.471769e-04 4.533272e-05 2.651981e-05
[1089,] 2.397333e-04 4.474824e-05 2.627364e-05
[1090,] 8.652413e-05 3.789645e-04 7.693075e-05
[1091,] 8.581552e-05 3.804168e-04 6.738559e-05
[1092,] 1.249501e-04 1.062761e-04 2.995345e-05
[1093,] 8.559771e-05 3.594806e-04 6.210368e-05
[1094,] 2.541356e-04 4.480258e-05 2.788434e-05
[1095,] 8.536410e-05 3.632562e-04 5.969641e-05
[1096,] 2.691508e-04 4.491052e-05 3.063458e-05
[1097,] 1.297977e-03 1.274256e-04 1.237491e-03
[1098,] 2.723182e-04 4.491052e-05 3.117373e-05
[1099,] 2.148151e-04 4.529258e-05 2.397158e-05
[1100,] 3.635363e-04 2.394591e-04 2.292291e-04
[1101,] 1.699987e-04 4.485593e-05 1.880270e-05
[1102,] 8.352554e-05 2.888108e-04 6.712749e-05
[1103,] 2.802471e-04 4.511874e-05 3.227673e-05
[1104,] 8.320247e-05 3.182972e-04 7.001356e-05
[1105,] 1.161628e-04 1.541489e-04 2.252561e-05
[1106,] 8.413450e-05 3.313084e-04 5.156336e-05
[1107,] 8.437987e-05 4.454643e-04 8.576159e-05
[1108,] 8.770229e-05 5.715462e-04 8.390867e-05
[1109,] 8.429357e-05 4.613647e-04 8.865937e-05
[1110,] 1.284361e-04 3.053795e-04 5.466767e-05
[1111,] 1.264036e-04 3.009870e-04 5.059807e-05
[1112,] 1.344690e-04 1.945673e-04 3.186876e-05
[1113,] 1.246899e-04 3.032941e-04 5.057466e-05
[1114,] 1.336629e-04 1.041549e-04 2.779819e-05
[1115,] 1.082815e-04 6.261550e-05 2.533887e-05
[1116,] 1.013664e-04 9.457387e-05 1.723198e-05
[1117,] 1.077283e-04 8.910333e-05 1.630031e-05
[1118,] 1.077283e-04 9.283165e-05 1.661907e-05
[1119,] 1.403470e-04 1.147103e-04 2.817374e-05
[1120,] 1.245354e-04 9.168178e-05 2.017253e-05
[1121,] 8.606145e-05 4.296670e-04 7.088226e-05
[1122,] 2.623745e-04 5.819687e-05 3.949672e-05
[1123,] 1.210746e-04 2.948731e-04 5.099232e-05
[1124,] 1.213105e-04 6.129560e-05 1.966573e-05
[1125,] 2.720705e-04 5.079735e-05 3.068323e-05
[1126,] 1.035923e-04 7.001749e-04 2.003149e-04
[1127,] 9.378660e-05 5.402487e-05 1.833116e-05
[1128,] 9.131168e-05 7.401612e-05 2.276070e-05
[1129,] 1.020958e-04 6.111635e-05 2.498432e-05
[1130,] 3.445544e-04 6.372019e-05 4.714677e-05
[1131,] 1.146371e-04 6.877888e-05 3.223618e-05
[1132,] 8.189894e-05 4.608914e-05 1.403101e-05
[1133,] 1.047810e-04 2.684738e-04 7.056978e-05
[1134,] 1.025346e-04 6.542613e-05 2.652303e-05
[1135,] 1.089676e-04 4.307436e-05 1.533992e-05
[1136,] 7.847255e-05 4.634436e-05 1.392659e-05
[1137,] 7.840487e-05 4.687148e-05 1.407732e-05
[1138,] 1.044615e-04 5.081089e-05 1.333362e-05
[1139,] 8.660381e-05 2.643544e-04 5.979273e-05
[1140,] 8.632214e-05 1.047011e-04 2.397147e-05
[1141,] 8.147828e-05 9.537614e-05 2.254119e-05
[1142,] 8.147828e-05 9.388083e-05 2.231324e-05
[1143,] 8.059943e-05 5.745093e-04 1.026441e-04
[1144,] 1.074599e-04 5.200703e-05 1.821658e-05
[1145,] 1.059954e-04 5.172841e-05 1.792907e-05
[1146,] 1.682526e-04 5.421214e-05 2.270572e-05
[1147,] 1.718902e-04 4.421523e-05 2.325791e-05
[1148,] 1.319699e-04 6.742240e-05 3.553088e-05
[1149,] 9.620192e-05 5.209669e-05 1.706757e-05
[1150,] 1.260021e-04 1.300216e-04 5.650500e-05
[1151,] 1.508144e-04 1.168408e-04 3.022140e-05
[1152,] 1.265614e-04 1.219181e-04 5.104584e-05
[1153,] 1.163746e-04 1.307205e-04 2.079371e-05
[1154,] 8.393764e-05 2.510100e-04 8.794282e-05
[1155,] 5.344743e-04 5.137411e-05 4.166638e-05
[1156,] 4.341809e-04 5.008736e-05 3.769276e-05
[1157,] 1.001709e-04 1.599783e-04 3.378580e-05
[1158,] 1.418954e-04 1.190427e-04 7.230868e-05
[1159,] 1.113112e-04 1.076386e-04 2.265794e-05
[1160,] 9.597336e-05 1.977149e-04 8.355201e-05
[1161,] 1.437461e-03 5.039303e-05 1.050634e-04
[1162,] 3.049509e-04 1.166763e-04 1.807731e-04
[1163,] 8.439036e-05 4.672443e-05 1.416753e-05
[1164,] 1.054637e-04 1.215143e-04 2.573261e-05
[1165,] 1.080627e-04 1.241791e-04 2.552176e-05
[1166,] 1.065949e-04 1.256189e-04 2.605702e-05
[1167,] 7.977379e-05 5.256617e-05 1.592388e-05
[1168,] 1.011718e-04 1.886824e-04 3.748643e-05
[1169,] 7.629349e-05 5.605528e-05 1.647019e-05
[1170,] 1.150721e-04 1.070542e-04 2.257290e-05
[1171,] 8.159396e-05 3.161426e-04 5.538547e-05
[1172,] 8.314161e-04 5.173040e-05 7.683057e-05
[1173,] 1.114434e-04 1.294532e-04 5.165428e-05
[1174,] 7.879238e-05 7.962771e-05 2.074464e-05
[1175,] 1.344561e-04 6.873450e-05 1.776662e-05
[1176,] 1.119667e-04 5.313792e-05 1.552361e-05
[1177,] 1.178587e-04 7.310036e-05 2.502648e-05
[1178,] 1.414340e-04 5.747456e-05 2.659727e-05
[1179,] 1.603390e-04 1.158183e-04 3.852850e-05
[1180,] 1.472120e-04 1.447488e-04 9.102685e-05
[1181,] 1.087474e-04 8.098199e-05 1.573450e-05
[1182,] 8.674855e-05 4.389875e-05 1.377825e-05
[1183,] 3.882770e-04 9.270100e-05 1.051545e-04
[1184,] 8.846069e-05 4.350702e-05 1.368578e-05
[1185,] 9.658845e-05 8.917219e-05 2.373485e-05
[1186,] 1.107385e-04 4.573833e-05 1.516187e-05
[1187,] 1.884682e-04 1.464014e-04 5.844422e-05
[1188,] 1.499484e-04 1.007547e-04 5.135227e-05
[1189,] 1.088793e-04 8.183930e-05 2.703588e-05
[1190,] 9.342928e-05 1.547206e-04 3.490139e-05
[1191,] 1.194540e-04 8.094465e-05 2.766662e-05
[1192,] 1.096002e-04 1.528354e-04 6.319126e-05
[1193,] 1.189130e-04 1.211856e-04 3.465835e-05
[1194,] 1.656918e-04 1.219750e-04 3.335869e-05
[1195,] 1.480949e-04 9.490482e-05 4.730305e-05
[1196,] 1.070299e-04 8.330268e-05 2.730926e-05
[1197,] 1.811237e-04 1.370624e-04 5.294078e-05
[1198,] 1.449412e-04 9.850668e-05 4.872609e-05
[1199,] 1.094599e-04 9.777587e-05 3.912107e-05
[1200,] 9.142914e-05 9.387054e-05 3.093968e-05
[1201,] 1.081243e-04 1.385684e-04 3.483369e-05
[1202,] 3.569409e-04 9.525069e-05 9.960717e-05
[1203,] 1.563497e-04 9.334297e-05 4.794952e-05
[1204,] 9.509963e-05 8.309758e-05 2.389473e-05
[1205,] 1.590503e-04 1.257230e-04 3.022522e-05
[1206,] 1.188313e-04 1.148484e-04 3.458821e-05
[1207,] 1.069075e-04 1.387055e-04 5.469530e-05
[1208,] 1.060620e-04 1.203607e-04 4.646050e-05
[1209,] 1.053318e-04 1.264928e-04 4.833941e-05
[1210,] 1.045128e-04 1.319018e-04 4.975049e-05
[1211,] 9.460045e-05 5.059848e-05 1.370774e-05
[1212,] 1.828649e-04 8.804922e-05 4.902002e-05
[1213,] 1.137159e-04 8.452205e-05 2.933499e-05
[1214,] 1.204621e-04 8.445345e-05 3.056992e-05
[1215,] 8.492983e-05 5.129853e-05 1.393313e-05
[1216,] 1.071806e-04 1.081568e-04 3.410989e-05
[1217,] 1.770221e-04 8.767087e-05 4.807024e-05
[1218,] 1.509456e-04 1.228102e-04 2.716228e-05
[1219,] 1.489967e-04 1.242443e-04 2.704476e-05
[1220,] 1.382555e-04 4.780781e-05 1.461874e-05
[1221,] 1.748517e-04 8.071390e-05 4.276059e-05
[1222,] 1.748517e-04 8.025132e-05 4.244170e-05
[1223,] 1.001707e-04 5.461154e-05 1.400221e-05
[1224,] 7.901013e-05 5.640986e-05 1.545946e-05
[1225,] 1.803779e-04 8.418813e-05 4.601191e-05
[1226,] 1.783236e-04 8.519963e-05 4.641165e-05
[1227,] 1.792848e-04 8.576489e-05 4.696225e-05
[1228,] 1.207837e-04 8.334688e-05 2.974945e-05
[1229,] 1.763155e-04 8.576489e-05 4.648979e-05
[1230,] 1.773396e-04 8.576489e-05 4.665373e-05
[1231,] 1.773396e-04 8.668008e-05 4.729665e-05
[1232,] 1.213881e-04 8.339141e-05 2.990543e-05
[1233,] 1.755614e-04 8.833761e-05 4.811303e-05
[1234,] 1.765156e-04 8.686942e-05 4.729069e-05
[1235,] 1.290963e-04 7.304372e-05 3.697876e-05
[1236,] 1.202487e-04 8.681092e-05 3.005050e-05
[1237,] 1.094589e-04 7.498215e-05 2.152587e-05
[1238,] 1.741250e-04 8.971351e-05 4.891444e-05
[1239,] 1.031273e-04 1.122509e-04 4.099927e-05
[1240,] 1.708498e-04 9.321395e-05 5.072879e-05
[1241,] 1.198118e-04 8.469532e-05 3.045710e-05
[1242,] 1.140887e-04 8.266529e-05 2.792517e-05
[1243,] 1.701982e-04 9.533905e-05 5.205984e-05
[1244,] 1.250182e-04 1.430429e-04 6.643032e-05
[1245,] 1.621836e-04 1.011967e-04 5.429706e-05
[1246,] 1.053396e-04 1.254758e-04 3.023988e-05
[1247,] 9.620580e-05 1.092385e-04 3.254288e-05
[1248,] 1.115861e-04 8.664438e-05 3.038904e-05
[1249,] 1.214400e-04 8.424519e-05 3.081444e-05
[1250,] 1.497040e-04 1.027365e-04 3.344314e-05
[1251,] 1.071969e-04 9.936840e-05 3.111075e-05
[1252,] 1.428460e-04 6.850327e-05 3.024996e-05
[1253,] 9.718688e-05 5.379664e-05 1.725515e-05
[1254,] 7.934630e-05 5.197163e-05 1.541843e-05
[1255,] 1.251509e-04 4.673209e-05 1.899043e-05
[1256,] 1.303691e-04 7.696176e-05 2.622679e-05
[1257,] 1.023774e-04 5.437922e-05 1.808018e-05
[1258,] 1.065120e-04 5.422436e-05 1.446185e-05
[1259,] 2.254512e-04 9.815704e-05 5.769023e-05
[1260,] 1.062157e-04 1.053823e-04 3.027842e-05
[1261,] 1.065640e-04 5.827561e-05 2.082015e-05
[1262,] 1.143813e-04 4.520651e-05 1.722261e-05
[1263,] 1.015025e-04 6.768274e-05 2.150043e-05
[1264,] 1.068122e-04 6.146223e-05 1.472529e-05
[1265,] 1.063470e-04 1.057787e-04 3.021658e-05
[1266,] 1.826321e-04 9.667887e-05 4.652686e-05
[1267,] 7.906574e-05 6.015348e-05 1.617873e-05
[1268,] 1.126243e-04 1.037750e-04 2.995658e-05
[1269,] 9.619254e-05 6.277422e-05 1.923981e-05
[1270,] 2.686885e-04 9.737574e-05 6.356021e-05
[1271,] 9.868997e-05 4.905522e-05 1.403979e-05
[1272,] 1.065484e-04 1.053091e-04 2.978707e-05
[1273,] 1.077933e-04 1.003606e-04 2.964042e-05
[1274,] 2.740615e-04 9.732917e-05 6.594912e-05
[1275,] 1.700483e-04 5.123584e-05 1.735825e-05
[1276,] 8.679704e-05 4.857110e-05 1.391675e-05
[1277,] 1.174144e-04 1.057712e-04 3.638443e-05
[1278,] 9.632707e-05 5.305697e-05 1.651689e-05
[1279,] 1.195657e-04 1.133876e-04 2.778970e-05
[1280,] 9.326062e-05 4.665716e-05 1.432192e-05
[1281,] 1.038682e-04 5.907725e-05 2.043941e-05
[1282,] 1.176260e-04 1.043412e-04 3.574048e-05
[1283,] 1.182097e-04 1.045305e-04 3.601606e-05
[1284,] 9.513901e-05 5.942004e-05 1.817434e-05
[1285,] 1.041379e-04 4.896436e-05 1.623743e-05
[1286,] 1.132676e-04 1.009147e-04 2.943882e-05
[1287,] 1.256180e-04 1.140200e-04 4.830868e-05
[1288,] 7.983150e-05 4.778435e-05 1.442559e-05
[1289,] 7.993838e-05 4.776713e-05 1.443755e-05
[1290,] 9.035786e-05 5.109420e-05 1.474047e-05
[1291,] 9.090801e-05 5.157606e-05 1.472505e-05
[1292,] 9.736609e-05 5.183313e-05 1.471666e-05
[1293,] 9.097710e-05 5.134582e-05 1.474533e-05
[1294,] 1.163313e-04 9.652020e-05 2.949896e-05
[1295,] 8.848379e-05 5.115197e-05 1.470241e-05
[1296,] 1.214068e-04 5.693271e-05 1.452093e-05
[1297,] 1.220992e-04 1.157324e-04 4.769426e-05
[1298,] 1.136851e-04 5.056972e-05 1.830239e-05
[1299,] 1.422050e-04 1.173918e-04 5.886850e-05
[1300,] 1.146298e-04 5.004167e-05 1.814534e-05
[1301,] 1.135906e-04 5.232269e-05 1.910597e-05
[1302,] 1.122333e-04 5.138487e-05 1.440368e-05
[1303,] 1.115027e-04 5.075615e-05 1.443523e-05
[1304,] 1.198078e-04 5.164523e-05 1.429276e-05
[1305,] 1.561009e-04 4.860888e-05 1.504938e-05
[1306,] 1.398393e-04 1.099754e-04 5.092112e-05
[1307,] 9.520749e-05 6.113645e-05 1.855420e-05
[1308,] 9.537427e-05 6.038804e-05 1.826299e-05
[1309,] 1.212298e-04 1.055676e-04 4.159788e-05
[1310,] 1.046052e-04 1.452510e-04 4.131497e-05
[1311,] 1.248163e-04 1.052040e-04 4.249726e-05
[1312,] 1.228096e-04 1.062643e-04 4.255924e-05
[1313,] 1.239336e-04 1.060514e-04 3.596876e-05
[1314,] 1.701958e-04 5.001774e-05 2.168328e-05
[1315,] 1.191897e-04 1.266920e-04 4.824048e-05
[1316,] 8.144775e-05 8.693254e-05 2.832407e-05
[1317,] 1.046022e-04 8.350110e-05 3.243657e-05
[1318,] 7.911296e-05 7.589039e-05 2.350798e-05
[1319,] 1.101488e-04 9.627268e-05 2.455033e-05
[1320,] 8.522129e-05 5.906192e-05 2.100631e-05
[1321,] 7.802554e-05 6.115992e-05 1.951365e-05
[1322,] 1.586478e-04 1.430424e-04 9.269550e-05
[1323,] 1.231991e-04 9.090726e-05 4.875049e-05
[1324,] 1.018886e-04 9.010192e-05 3.038467e-05
[1325,] 1.167942e-04 1.128859e-04 4.546009e-05
[1326,] 1.176711e-04 1.129493e-04 4.594168e-05
[1327,] 8.657113e-05 6.190794e-05 2.258840e-05
[1328,] 1.637716e-04 1.417542e-04 9.547388e-05
[1329,] 1.474215e-04 8.479768e-05 4.530612e-05
[1330,] 1.183588e-04 1.239300e-04 3.477707e-05
[1331,] 8.816512e-05 4.810165e-05 1.541265e-05
[1332,] 1.571164e-04 9.553156e-05 6.310062e-05
[1333,] 1.511152e-04 9.568622e-05 6.136077e-05
[1334,] 1.225155e-04 1.189337e-04 5.248762e-05
[1335,] 1.203268e-04 1.147812e-04 6.318811e-05
[1336,] 1.608677e-04 9.340796e-05 6.236021e-05
[1337,] 1.550097e-04 1.292502e-04 7.395396e-05
[1338,] 1.014121e-04 8.709763e-05 2.762971e-05
[1339,] 1.596487e-04 1.305691e-04 7.857416e-05
[1340,] 1.261129e-04 1.122200e-04 4.895900e-05
[1341,] 1.014121e-04 9.356906e-05 2.959684e-05
[1342,] 1.552687e-04 1.308558e-04 7.603978e-05
[1343,] 7.597419e-05 6.298953e-05 1.962666e-05
[1344,] 8.111487e-05 5.166465e-05 1.393335e-05
[1345,] 1.011167e-04 8.648652e-05 2.719266e-05
[1346,] 1.616314e-04 1.318962e-04 8.131604e-05
[1347,] 1.659543e-04 7.409677e-05 4.561693e-05
[1348,] 1.693483e-04 7.262874e-05 4.492664e-05
[1349,] 1.710889e-04 7.853897e-05 5.052175e-05
[1350,] 7.936921e-05 6.300226e-04 1.200783e-04
[1351,] 7.457428e-05 2.489515e-04 5.982117e-05
[1352,] 1.236201e-04 7.083554e-05 3.508727e-05
[1353,] 8.479802e-05 8.520730e-05 2.786834e-05
[1354,] 1.298351e-04 7.190907e-05 3.710951e-05
[1355,] 1.236838e-04 1.146090e-04 4.892663e-05
[1356,] 1.596487e-04 1.312006e-04 7.888402e-05
[1357,] 1.596487e-04 1.313328e-04 7.904621e-05
[1358,] 8.269098e-05 1.706061e-04 5.961633e-05
[1359,] 1.924815e-04 6.305133e-05 3.966909e-05
[1360,] 8.097838e-05 4.631118e-05 1.456362e-05
[1361,] 1.405156e-04 3.713390e-04 2.756419e-04
[1362,] 1.051978e-04 9.360143e-04 2.700206e-04
[1363,] 1.359237e-04 3.560138e-04 2.544559e-04
[1364,] 1.148281e-04 1.039633e-04 4.016017e-05
[1365,] 1.307122e-04 3.467940e-04 2.360765e-04
[1366,] 1.350904e-04 3.411432e-04 2.401400e-04
[1367,] 8.768648e-05 1.233866e-04 2.183324e-05
[1368,] 9.464153e-05 6.278713e-05 2.372327e-05
[1369,] 1.027201e-04 3.341492e-04 1.654425e-04
[1370,] 1.028353e-04 1.036505e-04 3.308029e-05
[1371,] 9.990187e-05 3.133774e-04 1.485643e-04
[1372,] 1.721538e-04 5.349659e-05 2.855335e-05
[1373,] 1.129184e-04 1.065843e-04 2.626964e-05
[1374,] 1.130900e-04 1.033937e-04 2.559699e-05
[1375,] 1.340158e-04 1.118044e-04 3.381915e-05
[1376,] 1.106707e-04 1.111138e-04 2.770336e-05
[1377,] 1.758852e-04 5.671902e-05 3.187683e-05
[1378,] 7.914364e-05 4.851562e-04 6.917356e-05
[1379,] 1.260627e-04 3.727217e-04 2.426541e-04
[1380,] 9.463685e-05 4.608815e-04 1.967794e-04
[1381,] 1.141533e-04 1.009248e-04 2.487932e-05
[1382,] 1.141533e-04 9.829516e-05 2.436583e-05
[1383,] 1.202010e-04 1.453039e-04 6.157840e-05
[1384,] 2.028839e-04 5.866991e-05 3.421190e-05
[1385,] 1.156497e-04 1.101880e-04 4.299020e-05
[1386,] 1.858398e-04 1.569869e-04 1.367779e-04
[1387,] 1.143487e-04 9.886220e-05 2.436677e-05
[1388,] 1.944034e-04 1.579688e-04 1.476023e-04
[1389,] 1.125591e-04 9.940755e-05 2.484718e-05
[1390,] 1.136693e-04 8.849493e-05 2.246347e-05
[1391,] 9.342540e-05 4.592970e-05 1.631373e-05
[1392,] 9.065859e-05 1.880855e-04 7.664421e-05
[1393,] 7.481293e-05 8.987565e-05 2.265933e-05
[1394,] 1.473711e-04 9.521106e-05 4.268723e-05
[1395,] 1.413031e-04 6.499997e-05 3.450860e-05
[1396,] 8.069684e-05 1.072219e-04 2.183731e-05
[1397,] 2.094594e-04 5.600004e-05 3.419172e-05
[1398,] 8.905540e-05 5.112434e-05 1.868862e-05
[1399,] 7.431546e-05 4.258616e-05 1.284395e-05
[1400,] 1.005500e-04 3.708920e-04 6.974309e-05
[1401,] 1.896507e-04 5.654913e-05 3.287650e-05
[1402,] 7.660231e-05 1.215592e-04 3.553275e-05
[1403,] 1.147679e-04 7.695925e-05 2.004075e-05
[1404,] 7.702095e-05 1.013287e-04 2.285734e-05
[1405,] 1.062838e-04 7.538726e-05 2.135219e-05
[1406,] 7.695447e-05 9.870601e-05 2.250234e-05
[1407,] 1.041667e-04 4.640480e-05 1.791173e-05
[1408,] 1.482254e-04 5.866790e-05 3.080070e-05
[1409,] 1.139356e-04 1.085351e-04 4.083965e-05
[1410,] 2.044541e-04 5.417062e-05 3.191549e-05
[1411,] 1.152217e-04 1.079070e-04 4.097687e-05
[1412,] 7.695447e-05 9.590015e-05 2.204141e-05
[1413,] 7.726783e-05 1.029031e-04 2.295400e-05
[1414,] 7.761783e-05 1.011401e-04 2.244390e-05
[1415,] 1.007834e-04 4.688172e-05 1.790189e-05
[1416,] 7.760779e-05 9.478315e-05 2.144817e-05
[1417,] 7.760779e-05 9.478315e-05 2.144817e-05
[1418,] 8.054861e-05 1.101359e-04 2.231045e-05
[1419,] 1.385428e-04 1.021479e-04 3.712268e-05
[1420,] 1.034598e-04 4.830229e-05 1.911024e-05
[1421,] 7.410270e-05 4.244334e-05 1.283278e-05
[1422,] 1.284871e-04 8.527155e-05 2.601527e-05
[1423,] 7.778808e-05 1.075914e-04 2.285834e-05
[1424,] 7.647402e-05 6.864276e-04 1.057937e-04
[1425,] 1.179102e-04 1.122358e-04 4.499195e-05
[1426,] 1.181826e-04 8.251417e-05 2.070429e-05
[1427,] 7.909807e-05 1.166923e-04 2.345046e-05
[1428,] 7.934899e-05 1.166923e-04 2.332826e-05
[1429,] 1.120092e-04 1.148711e-04 4.365789e-05
[1430,] 1.218879e-04 8.776882e-05 2.217068e-05
[1431,] 8.439645e-05 5.101119e-05 1.788346e-05
[1432,] 1.841904e-04 6.072087e-05 3.637300e-05
[1433,] 2.165213e-04 1.504087e-04 1.563177e-04
[1434,] 1.196620e-04 9.273859e-05 2.236742e-05
[1435,] 2.270340e-04 6.021092e-05 4.009846e-05
[1436,] 1.862225e-04 6.217239e-05 3.797292e-05
[1437,] 1.200120e-04 1.267218e-04 5.368856e-05
[1438,] 1.181826e-04 9.132865e-05 2.236319e-05
[1439,] 7.542527e-05 1.171333e-04 2.645682e-05
[1440,] 1.200120e-04 1.350846e-04 5.788482e-05
[1441,] 2.270340e-04 5.998826e-05 3.985401e-05
[1442,] 1.102966e-04 1.282777e-04 4.608688e-05
[1443,] 1.123584e-04 1.098314e-04 4.089007e-05
[1444,] 1.166744e-04 1.613138e-04 4.453873e-05
[1445,] 1.143672e-04 1.077969e-04 4.039264e-05
[1446,] 1.090917e-04 9.219460e-05 2.449397e-05
[1447,] 1.110733e-04 9.515925e-05 2.453732e-05
[1448,] 2.499161e-04 6.100166e-05 5.461002e-05
[1449,] 1.057737e-04 1.417556e-04 4.983663e-05
[1450,] 1.292583e-04 4.679889e-05 2.007380e-05
[1451,] 7.444342e-05 4.249292e-05 1.292420e-05
[1452,] 2.416110e-04 3.732706e-04 6.007081e-04
[1453,] 7.651744e-05 1.522914e-04 3.048959e-05
[1454,] 1.250163e-04 1.234138e-04 3.081437e-05
[1455,] 3.049569e-04 5.393278e-05 3.723643e-05
[1456,] 7.553605e-05 1.353378e-04 2.929150e-05
[1457,] 1.122952e-04 1.278505e-04 2.984366e-05
[1458,] 1.049139e-04 5.021053e-05 2.027817e-05
[1459,] 7.504200e-05 1.707972e-04 3.627410e-05
[1460,] 7.954621e-05 2.073139e-04 3.532781e-05
[1461,] 1.285810e-04 1.965489e-04 4.313996e-05
[1462,] 3.050080e-04 5.878672e-05 4.374355e-05
[1463,] 7.576548e-05 1.883883e-04 3.695539e-05
[1464,] 7.588911e-05 1.883883e-04 3.669209e-05
[1465,] 1.490233e-04 1.028378e-04 5.234677e-05
[1466,] 4.865521e-04 5.504313e-05 1.364390e-04
[1467,] 7.646530e-05 1.979149e-04 3.695891e-05
[1468,] 1.109510e-04 5.241096e-05 2.227473e-05
[1469,] 7.647097e-05 1.757220e-04 3.392596e-05
[1470,] 7.494739e-05 1.920549e-04 4.004229e-05
[1471,] 7.584532e-05 1.851708e-04 3.638825e-05
[1472,] 1.202198e-04 1.133571e-04 4.695586e-05
[1473,] 7.501302e-05 1.802999e-04 3.785733e-05
[1474,] 4.597134e-04 5.676794e-05 4.920522e-05
[1475,] 7.512771e-05 1.713707e-04 3.600628e-05
[1476,] 1.286654e-04 1.283999e-04 6.253126e-05
[1477,] 1.313134e-04 1.215087e-04 5.912209e-05
[1478,] 1.030275e-04 3.187320e-04 1.574996e-04
[1479,] 4.220326e-04 5.889361e-05 5.094467e-05
[1480,] 7.481046e-05 1.180983e-04 3.052059e-05
[1481,] 1.822312e-04 2.683136e-04 2.929032e-04
[1482,] 1.111698e-04 1.240237e-04 3.073740e-05
[1483,] 1.030568e-04 3.312106e-04 1.134993e-04
[1484,] 1.028264e-04 3.825140e-04 1.881796e-04
[1485,] 1.828286e-04 1.183041e-04 7.426334e-05
[1486,] 3.120021e-04 5.339515e-05 3.665908e-05
[1487,] 8.650668e-05 1.959999e-04 3.675885e-05
[1488,] 1.473733e-04 1.418405e-04 9.249150e-05
[1489,] 1.151132e-04 8.597684e-05 2.944368e-05
[1490,] 8.428233e-05 6.602930e-04 1.949347e-04
[1491,] 1.068013e-04 8.681163e-05 2.699860e-05
[1492,] 9.461600e-05 7.447396e-04 3.035911e-04
[1493,] 1.042248e-04 5.250295e-04 2.612002e-04
[1494,] 1.055558e-04 5.532048e-04 2.808628e-04
[1495,] 2.099299e-03 8.990039e-05 1.474412e-04
[1496,] 1.093237e-04 8.782123e-05 2.669359e-05
[1497,] 1.095838e-04 8.347287e-05 2.522666e-05
[1498,] 7.971848e-05 5.740682e-05 1.634139e-05
[1499,] 1.544249e-04 4.834681e-05 1.428474e-05
[1500,] 1.528451e-04 4.857733e-05 1.414476e-05
[1501,] 1.436898e-03 9.047943e-05 1.356876e-04
[1502,] 9.738034e-05 1.259767e-04 2.971579e-05
[1503,] 1.931158e-04 5.095912e-05 2.243368e-05
[1504,] 1.931158e-04 5.082900e-05 2.246382e-05
[1505,] 9.495283e-05 7.175154e-04 2.958053e-04
[1506,] 1.152133e-04 7.935409e-04 4.496261e-04
[1507,] 7.951628e-05 5.645102e-05 1.628341e-05
[1508,] 1.157574e-04 8.152850e-05 2.810600e-05
[1509,] 5.776719e-04 1.095254e-04 1.556567e-04
[1510,] 7.943504e-05 5.731506e-05 1.657546e-05
[1511,] 1.304548e-04 1.498513e-03 1.052773e-03
[1512,] 6.788008e-03 9.482369e-05 2.179248e-04
[1513,] 1.102949e-04 2.424388e-03 1.247500e-03
[1514,] 1.143949e-04 9.303524e-05 3.201794e-05
[1515,] 1.101005e-04 1.074422e-04 3.068706e-05
[1516,] 1.044893e-04 2.354483e-03 1.086190e-03
[1517,] 5.387307e-03 9.923051e-05 2.221945e-04
[1518,] 1.528849e-04 8.353564e-04 7.320509e-04
[1519,] 7.241164e-04 1.249495e-03 6.717027e-03
[1520,] 1.098555e-04 1.150762e-04 3.281436e-05
[1521,] 1.099225e-04 1.050553e-04 3.028132e-05
[1522,] 6.955631e-04 3.211869e-04 9.729184e-04
[1523,] 2.579133e-04 7.154260e-05 4.946149e-05
[1524,] 1.297085e-04 8.113878e-04 5.660276e-04
[1525,] 2.556982e-03 8.074554e-05 1.263112e-04
[1526,] 7.861552e-05 5.458581e-05 1.687561e-05
[1527,] 1.101416e-04 1.130632e-04 3.200701e-05
[1528,] 7.813601e-05 5.611210e-05 1.698384e-05
[1529,] 1.960897e-03 1.052187e-04 2.011944e-04
[1530,] 1.367668e-04 7.534171e-04 5.660506e-04
[1531,] 8.223325e-04 3.197795e-04 1.093349e-03
[1532,] 1.039258e-04 8.228066e-05 2.483700e-05
[1533,] 4.820852e-03 8.349201e-05 1.781373e-04
[1534,] 1.370369e-04 2.792407e-03 2.105986e-03
[1535,] 7.786367e-05 5.798381e-05 1.673763e-05
[1536,] 1.104588e-04 8.807805e-05 2.581956e-05
[1537,] 1.220050e-04 7.891964e-04 5.020728e-04
[1538,] 7.858625e-05 6.089096e-05 1.867138e-05
[1539,] 7.798088e-05 5.773598e-05 1.726377e-05
[1540,] 1.109199e-04 1.115885e-04 3.097010e-05
[1541,] 2.097327e-03 9.399445e-05 1.563710e-04
[1542,] 2.319361e-03 4.811081e-05 2.171023e-04
[1543,] 2.534707e-04 9.804759e-05 6.228822e-05
[1544,] 1.980738e-03 7.656606e-05 1.080151e-04
[1545,] 3.031772e-04 5.863633e-05 4.999865e-05
[1546,] 2.915946e-04 7.181355e-05 6.540521e-05
[1547,] 7.906609e-05 5.092004e-05 1.613082e-05
[1548,] 7.874905e-05 5.306653e-05 1.668089e-05
[1549,] 2.110702e-03 8.277745e-05 1.214841e-04
[1550,] 1.084381e-04 5.380651e-04 2.844189e-04
[1551,] 1.427891e-04 6.057301e-04 4.715971e-04
[1552,] 1.832371e-03 8.466704e-05 1.227584e-04
[1553,] 9.116599e-05 1.011114e-04 2.624288e-05
[1554,] 8.766989e-05 5.574811e-05 1.719819e-05
[1555,] 1.117646e-04 1.348867e-03 7.208646e-04
[1556,] 3.165407e-04 8.001003e-05 9.457487e-05
[1557,] 7.914048e-05 5.550718e-05 1.739406e-05
[1558,] 1.295626e-04 6.789905e-05 3.304837e-05
[1559,] 1.102651e-04 1.055554e-04 2.994631e-05
[1560,] 1.093503e-04 1.072174e-04 3.135640e-05
[1561,] 1.298401e-04 1.556429e-03 1.076925e-03
[1562,] 1.309597e-04 1.618295e-03 1.134160e-03
[1563,] 1.130290e-04 9.663552e-05 3.185344e-05
[1564,] 1.255887e-04 1.736854e-03 1.132888e-03
[1565,] 1.267668e-04 1.757297e-03 1.164379e-03
[1566,] 1.268249e-04 1.776119e-03 1.178229e-03
[1567,] 1.102235e-04 1.100600e-04 3.105984e-05
[1568,] 1.115935e-04 1.107736e-04 3.012292e-05
[1569,] 7.883979e-05 5.234617e-05 1.628949e-05
[1570,] 1.142556e-04 1.033471e-04 3.542124e-05
[1571,] 1.205016e-04 7.675588e-04 4.655920e-04
[1572,] 1.344182e-04 1.268638e-03 9.264794e-04
[1573,] 7.810976e-05 5.440787e-05 1.650480e-05
[1574,] 4.539632e-04 1.589498e-04 2.693088e-04
[1575,] 5.199856e-04 9.785191e-05 1.349963e-04
[1576,] 5.199856e-04 8.634323e-05 1.109433e-04
[1577,] 1.131162e-04 1.079457e-04 3.574768e-05
[1578,] 1.138539e-04 1.226670e-04 4.136112e-05
[1579,] 1.101756e-04 1.190265e-04 3.343590e-05
[1580,] 9.596690e-05 6.573625e-05 1.895883e-05
[1581,] 9.136412e-05 3.848044e-03 1.195765e-03
[1582,] 1.105323e-04 9.888469e-05 2.816976e-05
[1583,] 9.977205e-05 7.483816e-05 3.167031e-05
[1584,] 1.017129e-04 7.745821e-05 3.339989e-05
[1585,] 1.102535e-04 8.136242e-05 3.831101e-05
[1586,] 1.017874e-04 7.520260e-05 3.262925e-05
[1587,] 8.443286e-05 5.322125e-05 1.666399e-05
[1588,] 4.479978e-04 1.995142e-03 6.690542e-03
[1589,] 8.084800e-05 6.258801e-05 1.868211e-05
[1590,] 4.195488e-04 1.311331e-04 1.841530e-04
[1591,] 8.427519e-05 5.267693e-05 1.640735e-05
[1592,] 1.100674e-04 1.091132e-03 5.815791e-04
[1593,] 1.039888e-04 8.321605e-05 3.748502e-05
[1594,] 9.697135e-05 9.106263e-04 3.829917e-04
[1595,] 5.121741e-04 7.655651e-05 8.988555e-05
[1596,] 8.444924e-05 7.112380e-05 1.981742e-05
[1597,] 5.038283e-04 7.494127e-05 8.595111e-05
[1598,] 4.144136e-04 2.257355e-03 7.104352e-03
[1599,] 1.159610e-04 9.332686e-05 2.981551e-05
[1600,] 8.231679e-05 1.563253e-04 3.930827e-05
[1601,] 4.038405e-04 7.038987e-03 2.474401e-02
[1602,] 8.403925e-05 6.304402e-05 1.837105e-05
[1603,] 1.087263e-04 1.016470e-04 3.041777e-05
[1604,] 1.142051e-04 9.188580e-05 3.149022e-05
[1605,] 8.404597e-05 6.004748e-05 1.762030e-05
[1606,] 1.146446e-04 1.132226e-04 3.896015e-05
[1607,] 1.054674e-04 5.618738e-05 2.333498e-05
[1608,] 1.140384e-04 1.159096e-04 4.032029e-05
[1609,] 5.138404e-04 7.292107e-05 8.222349e-05
[1610,] 1.132532e-04 1.126920e-04 3.708228e-05
[1611,] 4.553587e-04 1.344644e-04 2.081383e-04
[1612,] 8.441400e-05 7.022981e-05 2.032042e-05
[1613,] 5.293749e-04 7.324768e-05 8.470529e-05
[1614,] 8.381199e-05 8.912820e-05 3.241755e-05
[1615,] 8.795693e-05 7.860581e-05 3.031137e-05
[1616,] 8.470010e-05 4.469887e-05 1.489942e-05
[1617,] 8.894674e-05 2.218532e-03 6.679117e-04
[1618,] 9.123984e-05 4.348960e-05 1.457346e-05
[1619,] 8.856088e-05 9.458842e-05 2.441222e-05
[1620,] 8.627804e-05 1.990066e-03 5.537320e-04
[1621,] 1.510575e-04 7.202560e-05 3.470616e-05
[1622,] 1.618903e-04 6.535085e-05 2.587591e-05
[1623,] 1.112591e-04 1.482668e-04 3.392507e-05
[1624,] 1.165150e-04 1.764548e-04 4.153060e-05
[1625,] 1.776007e-04 2.218885e-04 4.384016e-05
[1626,] 1.271304e-04 7.407561e-05 1.695082e-05
[1627,] 1.210897e-04 1.739360e-04 7.038433e-05
[1628,] 8.951077e-05 1.255908e-04 2.170275e-05
[1629,] 1.145347e-04 2.316088e-04 1.066091e-04
[1630,] 1.252337e-04 2.100555e-04 1.129358e-04
[1631,] 9.336246e-05 1.875694e-04 2.674237e-05
[1632,] 1.178143e-04 8.791437e-05 1.804849e-05
[1633,] 1.148245e-04 9.107781e-04 6.233199e-05
[1634,] 8.902284e-05 1.084589e-03 8.162696e-05
[1635,] 1.151507e-04 2.056072e-04 9.608028e-05
[1636,] 8.444138e-05 5.384266e-05 1.598384e-05
[1637,] 1.123012e-04 5.876634e-05 1.696838e-05
[1638,] 8.638436e-05 1.004326e-04 2.885053e-05
[1639,] 1.180320e-04 7.343759e-04 5.274327e-05
[1640,] 1.235376e-04 7.683474e-05 1.731523e-05
[1641,] 1.251213e-04 9.629696e-04 5.442985e-05
[1642,] 8.488693e-05 9.088699e-05 2.481075e-05
[1643,] 8.609797e-05 9.909987e-05 2.760617e-05
[1644,] 8.615880e-05 9.817043e-05 2.749504e-05
[1645,] 8.598772e-05 9.634839e-05 2.677694e-05
[1646,] 8.588414e-05 9.643648e-05 2.722302e-05
[1647,] 8.722257e-05 9.099689e-05 2.723556e-05
[1648,] 8.556465e-05 9.555682e-05 2.650262e-05
[1649,] 1.094183e-04 8.294125e-05 1.842425e-05
[1650,] 8.556465e-05 9.426203e-05 2.620928e-05
[1651,] 8.573577e-05 9.555682e-05 2.679440e-05
[1652,] 8.483102e-05 8.877685e-05 2.360285e-05
[1653,] 8.602997e-05 9.460348e-05 2.645372e-05
[1654,] 8.627787e-05 9.439832e-05 2.678571e-05
[1655,] 8.484669e-05 8.744770e-05 2.392812e-05
[1656,] 8.484259e-05 9.297930e-05 2.507233e-05
[1657,] 1.124337e-04 9.200779e-05 1.927519e-05
[1658,] 9.149563e-05 1.273785e-04 2.157147e-05
[1659,] 8.397400e-05 9.508304e-05 2.524414e-05
[1660,] 8.766472e-05 1.252869e-04 2.233974e-05
[1661,] 1.047005e-04 1.423197e-04 5.040386e-05
[1662,] 1.280760e-04 1.804005e-04 8.345218e-05
[1663,] 1.265843e-04 1.992843e-04 9.091978e-05
[1664,] 9.098445e-05 7.001334e-05 1.591444e-05
[1665,] 1.179961e-04 1.255345e-04 4.800235e-05
[1666,] 1.270053e-04 1.453975e-04 6.232014e-05
[1667,] 1.222112e-04 1.833410e-04 7.924815e-05
[1668,] 1.221215e-04 1.623100e-04 6.862900e-05
[1669,] 1.182592e-04 1.635680e-04 6.330017e-05
[1670,] 1.083358e-04 1.571453e-04 6.077429e-05
[1671,] 1.000926e-04 2.661038e-04 8.599703e-05
[1672,] 1.259116e-04 1.645838e-04 7.117288e-05
[1673,] 1.358969e-04 1.445052e-04 7.173940e-05
[1674,] 7.846234e-05 5.352670e-05 1.538069e-05
[1675,] 1.535789e-04 1.126564e-04 6.955577e-05
[1676,] 1.608192e-04 1.313166e-04 8.995660e-05
[1677,] 1.636063e-04 1.309078e-04 9.125437e-05
[1678,] 1.106070e-04 1.415256e-04 5.240862e-05
[1679,] 1.599447e-04 9.917801e-05 5.982514e-05
[1680,] 1.328939e-04 7.901973e-05 2.937850e-05
[1681,] 8.818571e-05 6.731695e-05 2.017307e-05
[1682,] 1.168064e-04 1.509006e-04 6.084910e-05
[1683,] 1.097689e-04 1.323457e-04 4.893673e-05
[1684,] 1.333284e-04 7.799696e-05 2.873333e-05
[1685,] 1.113095e-04 1.298723e-04 4.892421e-05
[1686,] 1.113095e-04 1.294736e-04 4.873787e-05
[1687,] 8.664489e-05 6.599829e-05 1.979742e-05
[1688,] 1.204039e-04 1.642720e-04 7.184270e-05
[1689,] 8.664185e-05 6.680254e-05 1.918827e-05
[1690,] 1.085513e-04 1.534453e-04 5.607338e-05
[1691,] 7.824922e-05 6.645684e-05 1.828653e-05
[1692,] 1.149915e-04 1.574535e-04 6.204955e-05
[1693,] 1.138291e-04 1.634407e-04 6.352457e-05
[1694,] 1.154292e-04 1.617255e-04 6.466191e-05
[1695,] 1.073783e-04 1.322504e-04 4.710815e-05
[1696,] 1.154795e-04 1.539862e-04 6.362801e-05
[1697,] 1.192688e-04 1.578620e-04 6.709323e-05
[1698,] 1.161710e-04 1.596137e-04 6.452136e-05
[1699,] 1.166608e-04 1.500788e-04 6.029703e-05
[1700,] 8.513384e-05 6.551279e-05 1.954257e-05
[1701,] 1.141520e-04 1.554208e-04 6.018382e-05
[1702,] 1.379584e-04 7.650244e-05 2.812374e-05
[1703,] 1.092317e-04 1.682385e-04 6.084667e-05
[1704,] 9.763188e-05 7.620353e-05 2.345594e-05
[1705,] 9.257815e-05 7.558394e-05 2.207042e-05
[1706,] 1.074764e-04 1.241797e-04 4.351128e-05
[1707,] 8.217162e-05 9.911513e-05 2.449928e-05
[1708,] 1.167893e-04 1.585319e-04 6.429229e-05
[1709,] 1.119845e-04 1.763879e-04 6.749879e-05
[1710,] 8.638718e-05 6.639647e-05 1.995817e-05
[1711,] 8.551298e-05 6.641615e-05 1.969019e-05
[1712,] 8.221067e-05 6.558793e-05 1.881812e-05
[1713,] 8.346784e-05 6.874250e-05 1.858939e-05
[1714,] 8.622350e-05 5.748888e-05 1.666363e-05
[1715,] 8.059623e-05 5.274126e-05 1.587249e-05
[1716,] 8.791997e-05 5.697411e-05 1.665745e-05
[1717,] 9.984874e-05 1.192486e-04 3.722732e-05
[1718,] 9.841825e-05 1.188342e-04 3.614538e-05
[1719,] 9.493989e-05 1.731430e-04 4.044729e-05
[1720,] 7.474330e-05 2.317969e-04 5.529854e-05
[1721,] 8.453102e-05 5.363649e-05 1.639101e-05
[1722,] 8.448839e-05 5.328383e-05 1.623251e-05
[1723,] 8.335352e-05 2.192297e-04 4.706268e-05
[1724,] 8.455733e-05 5.317940e-05 1.620186e-05
[1725,] 8.252381e-05 2.055092e-04 4.730512e-05
[1726,] 8.442700e-05 2.730721e-04 5.325027e-05
[1727,] 8.496361e-05 5.336711e-05 1.630715e-05
[1728,] 8.493283e-05 5.336711e-05 1.630298e-05
[1729,] 8.543958e-05 5.340131e-05 1.638552e-05
[1730,] 8.464313e-05 3.708389e-04 6.760518e-05
[1731,] 8.542144e-05 5.362952e-05 1.637518e-05
[1732,] 8.551586e-05 5.371171e-05 1.642887e-05
[1733,] 8.543379e-05 5.365235e-05 1.638856e-05
[1734,] 7.498757e-05 5.438409e-04 1.198343e-04
[1735,] 8.457445e-05 3.598527e-04 6.618965e-05
[1736,] 8.397829e-05 3.662124e-04 6.517250e-05
[1737,] 7.539758e-05 3.724116e-04 6.886056e-05
[1738,] 8.414423e-05 3.778499e-04 7.023485e-05
[1739,] 8.903041e-05 1.167773e-04 2.945630e-05
[1740,] 9.230309e-05 2.005517e-04 2.904722e-05
[1741,] 9.246749e-05 1.683640e-04 2.847817e-05
[1742,] 1.003157e-04 1.387553e-04 2.326444e-05
[1743,] 9.794417e-05 4.956654e-05 1.605094e-05
[1744,] 1.080046e-04 5.344447e-05 1.824745e-05
[1745,] 1.111168e-04 4.969242e-05 1.713173e-05
[1746,] 1.053946e-04 1.276212e-04 2.789855e-05
[1747,] 9.295861e-05 5.477773e-05 1.930393e-05
[1748,] 1.133129e-04 5.299226e-05 2.072223e-05
[1749,] 9.255413e-05 5.817802e-05 2.085947e-05
[1750,] 1.126201e-04 5.272850e-05 2.045608e-05
[1751,] 1.403439e-04 5.129568e-05 2.212047e-05
[1752,] 1.118622e-04 5.233000e-05 2.008079e-05
[1753,] 1.170573e-04 5.196545e-05 2.026113e-05
[1754,] 1.474279e-04 5.090655e-05 2.216078e-05
[1755,] 1.362821e-04 5.031091e-05 2.039463e-05
[1756,] 1.539450e-04 5.034425e-05 2.162255e-05
[1757,] 1.155925e-04 2.193885e-04 8.784803e-05
[1758,] 8.673340e-05 1.113108e-04 2.636530e-05
[1759,] 1.173556e-04 4.972468e-05 1.783484e-05
[1760,] 9.555075e-05 5.208568e-05 1.813877e-05
[1761,] 1.101308e-04 4.854652e-05 1.809221e-05
[1762,] 1.040528e-04 4.775343e-05 1.678107e-05
[1763,] 1.040528e-04 4.775343e-05 1.678107e-05
[1764,] 1.155294e-04 4.787590e-05 1.768958e-05
[1765,] 1.463606e-04 4.702034e-05 1.842494e-05
[1766,] 1.361137e-04 4.725075e-05 1.839337e-05
[1767,] 1.055146e-04 5.358987e-05 1.783266e-05
[1768,] 9.118656e-05 4.878927e-05 1.654253e-05
[1769,] 2.248055e-04 5.195166e-05 2.353996e-05
[1770,] 9.166355e-05 4.837609e-05 1.632386e-05
[1771,] 9.328052e-05 7.690850e-05 1.625375e-05
[1772,] 1.175404e-04 4.746487e-05 1.748965e-05
[1773,] 1.148828e-04 4.828036e-05 1.807438e-05
[1774,] 1.212566e-04 5.343140e-05 1.883852e-05
[1775,] 1.195583e-04 4.718296e-05 1.648298e-05
[1776,] 8.973342e-05 4.775683e-05 1.535154e-05
[1777,] 1.472371e-04 4.836000e-05 1.620728e-05
[1778,] 1.114153e-04 4.777425e-05 1.742483e-05
[1779,] 1.063377e-04 7.517567e-05 2.275904e-05
[1780,] 1.013746e-04 6.802249e-05 2.553480e-05
[1781,] 9.014328e-05 4.644594e-05 1.442667e-05
[1782,] 9.405139e-05 5.543100e-05 1.938786e-05
[1783,] 1.001461e-04 5.442748e-05 1.923744e-05
[1784,] 1.001059e-04 7.787690e-05 2.334553e-05
[1785,] 9.577397e-05 9.455737e-05 2.754745e-05
[1786,] 1.244809e-04 4.711869e-05 1.346489e-05
[1787,] 1.051326e-04 4.299501e-05 1.305269e-05
[1788,] 9.228949e-05 4.855120e-05 1.687607e-05
[1789,] 9.127652e-05 4.288763e-05 1.306542e-05
[1790,] 1.177372e-04 4.319227e-05 1.389502e-05
[1791,] 1.063169e-04 4.414758e-05 1.621420e-05
[1792,] 8.509095e-05 4.383539e-05 1.428387e-05
[1793,] 1.170036e-04 8.491225e-05 2.948815e-05
[1794,] 1.119835e-04 8.453902e-05 2.846745e-05
[1795,] 1.132517e-04 4.998376e-05 1.794371e-05
[1796,] 1.178702e-04 8.291970e-05 2.874383e-05
[1797,] 8.772688e-05 6.639814e-05 1.969764e-05
[1798,] 1.006605e-04 4.902721e-05 1.616515e-05
[1799,] 7.993443e-05 4.709125e-05 1.472512e-05
[1800,] 1.189812e-04 8.277877e-05 2.900099e-05
[1801,] 8.666119e-05 8.953792e-05 2.623195e-05
[1802,] 8.459654e-05 8.425984e-05 2.177333e-05
[1803,] 8.802815e-05 8.891821e-05 2.241168e-05
[1804,] 9.798866e-05 4.555120e-05 1.499514e-05
[1805,] 1.016549e-04 4.473248e-05 1.422894e-05
[1806,] 8.598839e-05 6.634076e-05 1.900597e-05
[1807,] 8.794224e-05 7.842905e-05 2.322385e-05
[1808,] 1.193444e-04 8.792725e-05 2.925355e-05
[1809,] 8.832990e-05 7.603948e-05 2.286324e-05
[1810,] 1.150761e-04 8.265244e-05 2.810942e-05
[1811,] 1.192029e-04 8.730860e-05 2.884244e-05
[1812,] 8.367834e-05 4.993071e-05 1.542782e-05
[1813,] 1.127307e-04 8.306505e-05 2.808205e-05
[1814,] 1.071837e-04 4.426924e-05 1.449126e-05
[1815,] 1.127918e-04 7.656721e-05 1.992453e-05
[1816,] 9.036228e-05 5.939744e-05 1.512390e-05
[1817,] 1.190917e-04 7.458911e-05 1.928104e-05
[1818,] 1.056406e-04 8.747131e-05 2.930577e-05
[1819,] 1.088521e-04 7.856137e-05 2.394065e-05
[1820,] 9.601841e-05 5.037281e-05 1.473690e-05
[1821,] 9.049634e-05 5.063952e-05 1.468760e-05
[1822,] 1.026708e-04 5.582939e-05 1.930801e-05
[1823,] 8.147777e-05 6.686282e-05 2.145446e-05
[1824,] 1.040841e-04 5.625552e-05 1.978088e-05
[1825,] 8.096550e-05 6.573381e-05 2.081140e-05
[1826,] 1.059660e-04 4.426204e-05 1.438179e-05
[1827,] 7.788248e-05 5.892358e-05 1.680508e-05
[1828,] 7.785982e-05 5.971749e-05 1.702184e-05
[1829,] 1.110104e-04 5.332138e-05 2.068594e-05
[1830,] 1.193479e-04 1.376734e-04 4.667576e-05
[1831,] 1.284191e-04 8.262416e-05 3.168061e-05
[1832,] 1.045351e-04 5.096095e-05 1.772182e-05
[1833,] 7.794780e-05 6.125150e-05 1.721629e-05
[1834,] 1.087559e-04 4.531651e-05 1.431971e-05
[1835,] 1.433353e-04 9.376678e-05 3.368720e-05
[1836,] 1.242779e-04 4.348119e-05 1.420534e-05
[1837,] 8.179640e-05 4.278715e-05 1.323956e-05
[1838,] 7.745176e-05 6.291078e-05 1.909589e-05
[1839,] 7.736836e-05 5.039891e-05 1.515229e-05
[1840,] 1.231324e-04 7.475391e-05 2.447701e-05
[1841,] 1.237382e-04 7.534334e-05 2.384938e-05
[1842,] 9.883553e-05 6.538456e-05 1.850005e-05
[1843,] 8.745722e-05 9.133372e-05 2.439825e-05
[1844,] 7.641588e-05 5.771412e-05 1.744819e-05
[1845,] 1.257928e-04 8.215217e-05 3.973195e-05
[1846,] 1.158193e-04 6.513574e-05 2.765787e-05
[1847,] 8.126363e-05 1.207052e-04 2.830491e-05
[1848,] 8.117887e-05 1.243591e-04 2.913303e-05
[1849,] 8.776900e-05 9.128425e-05 2.450039e-05
[1850,] 1.011655e-04 6.468789e-05 1.820206e-05
[1851,] 1.118142e-04 4.369701e-05 1.310570e-05
[1852,] 1.258374e-04 8.169186e-05 3.204552e-05
[1853,] 8.185544e-05 4.487721e-05 1.290135e-05
[1854,] 7.934664e-05 4.195413e-05 1.298800e-05
[1855,] 1.225695e-04 7.711867e-05 2.347515e-05
[1856,] 1.223163e-04 7.702693e-05 2.347483e-05
[1857,] 1.207010e-04 6.751991e-05 1.752933e-05
[1858,] 8.252225e-05 4.432627e-05 1.286381e-05
[1859,] 1.034898e-04 6.514762e-05 1.812555e-05
[1860,] 1.011714e-04 6.458574e-05 1.820881e-05
[1861,] 1.002301e-04 6.366756e-05 1.815122e-05
[1862,] 1.046554e-04 6.459511e-05 1.803737e-05
[1863,] 8.281793e-05 6.238310e-05 1.683397e-05
[1864,] 1.041801e-04 6.404543e-05 1.800104e-05
[1865,] 7.922245e-05 5.104276e-05 1.662533e-05
[1866,] 8.732242e-05 9.270166e-05 2.449047e-05
[1867,] 1.284836e-04 8.075052e-05 3.181281e-05
[1868,] 7.740643e-05 4.985309e-05 1.501559e-05
[1869,] 7.739372e-05 4.958044e-05 1.491756e-05
[1870,] 7.551492e-05 4.533239e-05 1.365805e-05
[1871,] 9.739852e-05 9.185578e-05 2.804522e-05
[1872,] 1.031000e-04 6.545416e-05 1.822466e-05
[1873,] 9.503105e-05 9.079185e-05 2.652848e-05
[1874,] 1.090437e-04 6.690519e-05 1.812204e-05
[1875,] 1.052860e-04 7.269501e-05 2.158538e-05
[1876,] 1.157288e-04 7.531389e-05 2.483773e-05
[1877,] 9.667579e-05 4.866956e-05 1.296831e-05
[1878,] 7.946556e-05 4.257302e-05 1.315988e-05
[1879,] 1.113456e-04 7.721199e-05 2.583352e-05
[1880,] 1.046312e-04 7.639687e-05 2.284639e-05
[1881,] 9.931528e-05 7.697478e-05 2.302541e-05
[1882,] 1.316898e-04 8.775741e-05 2.587884e-05
[1883,] 7.710595e-05 4.950672e-05 1.378747e-05
[1884,] 1.283563e-04 5.778575e-05 2.124203e-05
[1885,] 7.748279e-05 4.962232e-05 1.375712e-05
[1886,] 1.177262e-04 7.795391e-05 2.361689e-05
[1887,] 1.362038e-04 7.936829e-05 3.166264e-05
[1888,] 1.307073e-04 8.162300e-05 3.359587e-05
[1889,] 1.192275e-04 8.134415e-05 2.414912e-05
[1890,] 9.969655e-05 4.769081e-05 1.467542e-05
[1891,] 8.945560e-05 4.936471e-05 1.416959e-05
[1892,] 1.289005e-04 8.212519e-05 3.382914e-05
[1893,] 7.728793e-05 5.025786e-05 1.513508e-05
[1894,] 8.902727e-05 9.237501e-05 2.442121e-05
[1895,] 1.189043e-04 8.693381e-05 2.497732e-05
[1896,] 1.182764e-04 8.038722e-05 2.403329e-05
[1897,] 1.380178e-04 8.406380e-05 4.098598e-05
[1898,] 1.243831e-04 7.490411e-05 2.394145e-05
[1899,] 8.979136e-05 5.455130e-05 1.453164e-05
[1900,] 1.241109e-04 7.496037e-05 2.398375e-05
[1901,] 1.240730e-04 7.489120e-05 2.394208e-05
[1902,] 1.265462e-04 4.695103e-05 1.307639e-05
[1903,] 1.214607e-04 4.347254e-05 1.299888e-05
[1904,] 8.822634e-05 4.923571e-05 1.404914e-05
[1905,] 1.140054e-04 5.481439e-05 2.257996e-05
[1906,] 1.228813e-04 7.816141e-05 2.425639e-05
[1907,] 8.631318e-05 4.997942e-05 1.430323e-05
[1908,] 1.181423e-04 8.740387e-05 2.530484e-05
[1909,] 1.179618e-04 8.597595e-05 2.507527e-05
[1910,] 8.917210e-05 6.821459e-05 2.014027e-05
[1911,] 1.171574e-04 8.724057e-05 2.550556e-05
[1912,] 1.302002e-04 9.007137e-05 2.481280e-05
[1913,] 1.169747e-04 7.476695e-05 2.440829e-05
[1914,] 1.752258e-04 7.497427e-05 5.038326e-05
[1915,] 1.295884e-04 4.265457e-05 1.436267e-05
[1916,] 1.173234e-04 7.475738e-05 2.434407e-05
[1917,] 1.117577e-04 8.729297e-05 2.994046e-05
[1918,] 7.894251e-05 8.556974e-05 2.665445e-05
[1919,] 1.123212e-04 7.385262e-05 2.451322e-05
[1920,] 1.206917e-04 7.772763e-05 2.632113e-05
[1921,] 1.026510e-04 4.975248e-05 1.510876e-05
[1922,] 1.144202e-04 7.397344e-05 2.497349e-05
[1923,] 8.951078e-05 6.085241e-05 1.836425e-05
[1924,] 8.949893e-05 6.041371e-05 1.835100e-05
[1925,] 9.486118e-05 5.778320e-05 1.597153e-05
[1926,] 7.909678e-05 6.331073e-05 1.989139e-05
[1927,] 1.187103e-04 8.027171e-05 2.407138e-05
[1928,] 8.726505e-05 9.209088e-05 2.446980e-05
[1929,] 9.089055e-05 4.958519e-05 1.346306e-05
[1930,] 1.163056e-04 4.193704e-05 1.499383e-05
[1931,] 1.206326e-04 9.186641e-05 3.952022e-05
[1932,] 8.073568e-05 6.181934e-05 2.007268e-05
[1933,] 8.787364e-05 5.382515e-05 1.925243e-05
[1934,] 1.300847e-04 5.057559e-05 1.813237e-05
[1935,] 1.207546e-04 6.906361e-05 2.268912e-05
[1936,] 1.005777e-04 9.704467e-05 4.389758e-05
[1937,] 2.392376e-04 9.684546e-05 9.490188e-05
[1938,] 1.074399e-04 6.923279e-05 2.101288e-05
[1939,] 8.898525e-05 4.898887e-05 1.428749e-05
[1940,] 7.840374e-05 5.072818e-05 1.527001e-05
[1941,] 8.061206e-05 5.253688e-05 1.583839e-05
[1942,] 1.173469e-04 5.193920e-05 1.593558e-05
[1943,] 1.103158e-04 5.251833e-05 1.553596e-05
[1944,] 8.599227e-05 4.359308e-05 1.324330e-05
[1945,] 1.055021e-04 9.050696e-05 2.227989e-05
[1946,] 9.682674e-05 9.051186e-05 2.348065e-05
[1947,] 1.164823e-04 5.179098e-05 1.584153e-05
[1948,] 8.664358e-05 5.525021e-05 1.555502e-05
[1949,] 1.006063e-04 6.144895e-05 1.452130e-05
[1950,] 8.507841e-05 5.352090e-05 1.550651e-05
[1951,] 1.045971e-04 5.169803e-05 1.557557e-05
[1952,] 1.006063e-04 5.807513e-05 1.430573e-05
[1953,] 9.321438e-05 7.617244e-05 2.042899e-05
[1954,] 7.949154e-05 4.447752e-05 1.416305e-05
[1955,] 8.156961e-05 5.394619e-05 1.700865e-05
[1956,] 1.062225e-04 5.088320e-05 1.595446e-05
[1957,] 1.210984e-04 5.275471e-05 1.555542e-05
[1958,] 1.177352e-04 5.275471e-05 1.549232e-05
[1959,] 1.185559e-04 5.365740e-05 1.536592e-05
[1960,] 1.117999e-04 1.347442e-04 3.260464e-05
[1961,] 1.192944e-04 5.325919e-05 1.542392e-05
[1962,] 1.646477e-04 6.608154e-05 2.159324e-05
[1963,] 1.086869e-04 5.747865e-05 1.509635e-05
[1964,] 9.119904e-05 5.131951e-05 1.713737e-05
[1965,] 1.022006e-04 5.637345e-05 1.515164e-05
[1966,] 8.438517e-05 5.056124e-05 1.532374e-05
[1967,] 1.151511e-04 1.087650e-04 4.342263e-05
[1968,] 1.045183e-04 1.716716e-04 3.575121e-05
[1969,] 8.829232e-05 8.323115e-05 2.584993e-05
[1970,] 9.615812e-05 1.484212e-04 3.238118e-05
[1971,] 9.578166e-05 1.426457e-04 3.178613e-05
[1972,] 8.074775e-05 5.064462e-05 1.440489e-05
[1973,] 1.122096e-04 5.271910e-05 1.556819e-05
[1974,] 1.092086e-04 5.331725e-05 1.641312e-05
[1975,] 1.161641e-04 5.286900e-05 1.612508e-05
[1976,] 1.203209e-04 7.890260e-05 2.426197e-05
[1977,] 1.074175e-04 1.360488e-04 4.229115e-05
[1978,] 8.340053e-05 6.672148e-05 1.942986e-05
[1979,] 1.238524e-04 1.092168e-04 2.536427e-05
[1980,] 9.047227e-05 1.071291e-04 2.824404e-05
[1981,] 8.199939e-05 6.533030e-05 1.884831e-05
[1982,] 8.998679e-05 5.427902e-05 1.465765e-05
[1983,] 8.951256e-05 5.445139e-05 1.471499e-05
[1984,] 7.787081e-05 6.907371e-05 1.766928e-05
[1985,] 8.090768e-05 5.682889e-05 1.693575e-05
[1986,] 9.204801e-05 1.054349e-04 2.863519e-05
[1987,] 7.952615e-05 6.861518e-05 1.689258e-05
[1988,] 9.204801e-05 1.289827e-04 3.381064e-05
[1989,] 1.067697e-04 1.083522e-04 3.802368e-05
[1990,] 1.069894e-04 1.073884e-04 3.772474e-05
[1991,] 7.735067e-05 1.516805e-04 3.089502e-05
[1992,] 8.917474e-05 1.265338e-04 3.153326e-05
[1993,] 8.931566e-05 1.195870e-04 2.989710e-05
[1994,] 9.676326e-05 1.618338e-04 4.869594e-05
[1995,] 9.251598e-05 9.920316e-05 2.638676e-05
[1996,] 1.046247e-04 1.017153e-04 3.433417e-05
[1997,] 7.573666e-05 9.996541e-05 2.585437e-05
[1998,] 1.077417e-04 1.533745e-04 5.346765e-05
[1999,] 8.242428e-05 7.030172e-05 2.033754e-05
[2000,] 8.578357e-05 7.881594e-05 2.118926e-05
[2001,] 8.289143e-05 7.246445e-05 2.122298e-05
[2002,] 1.092848e-04 1.199907e-04 2.481887e-05
[2003,] 1.108713e-04 1.249803e-04 2.517016e-05
[2004,] 8.266115e-05 7.339965e-05 2.155879e-05
[2005,] 8.507343e-05 7.647588e-05 2.254481e-05
[2006,] 8.266115e-05 7.362460e-05 2.163335e-05
[2007,] 8.266115e-05 7.486251e-05 2.197413e-05
[2008,] 1.176494e-04 1.846319e-04 3.678519e-05
[2009,] 1.046642e-04 1.111074e-04 2.310366e-05
[2010,] 1.197176e-04 3.111847e-04 5.493172e-05
[2011,] 8.298071e-05 5.577989e-05 1.676464e-05
[2012,] 8.290430e-05 7.253868e-05 2.151669e-05
[2013,] 1.175132e-04 2.073469e-04 4.053192e-05
[2014,] 8.141570e-05 7.285485e-05 2.056569e-05
[2015,] 1.025441e-04 1.049418e-04 2.202759e-05
[2016,] 9.005935e-05 1.352324e-04 2.402674e-05
[2017,] 9.096340e-05 1.229568e-04 2.234474e-05
[2018,] 8.168060e-05 7.190605e-05 2.061355e-05
[2019,] 1.040056e-04 1.002357e-04 2.184501e-05
[2020,] 8.197461e-05 7.235580e-05 2.095489e-05
[2021,] 8.546042e-05 1.741364e-04 3.628494e-05
[2022,] 8.546042e-05 1.675238e-04 3.533947e-05
[2023,] 8.534976e-05 1.680460e-04 3.596019e-05
[2024,] 8.189392e-05 7.270206e-05 2.098615e-05
[2025,] 8.197461e-05 7.281539e-05 2.107308e-05
[2026,] 8.522514e-05 1.690456e-04 3.785153e-05
[2027,] 8.442220e-05 7.457166e-05 2.163641e-05
[2028,] 8.687445e-05 1.838248e-04 4.007836e-05
[2029,] 8.522992e-05 1.636939e-04 3.647443e-05
[2030,] 8.526779e-05 1.695225e-04 3.680707e-05
[2031,] 1.053921e-04 1.079951e-04 2.264471e-05
[2032,] 1.069384e-04 9.401903e-05 2.066413e-05
[2033,] 8.762044e-05 1.450632e-04 3.256105e-05
[2034,] 1.113082e-04 4.784033e-04 8.662505e-05
[2035,] 1.098629e-04 2.308594e-04 8.596699e-05
[2036,] 7.519856e-05 1.387679e-04 3.208111e-05
[2037,] 1.205708e-04 8.705449e-05 2.788168e-05
[2038,] 1.066143e-04 9.387539e-05 2.177113e-05
[2039,] 8.192606e-05 7.390434e-05 2.092829e-05
[2040,] 8.525931e-05 6.046711e-05 1.480444e-05
[2041,] 1.974959e-04 2.320718e-04 2.512109e-04
[2042,] 9.905577e-05 7.281566e-05 1.846833e-05
[2043,] 8.439849e-05 8.232638e-05 2.236795e-05
[2044,] 1.189195e-04 4.981835e-04 7.784133e-05
[2045,] 8.199508e-05 7.577454e-05 2.026113e-05
[2046,] 8.400973e-05 8.555455e-05 2.280553e-05
[2047,] 8.868786e-05 7.862838e-05 1.694144e-05
[2048,] 1.020359e-04 6.628291e-05 1.734045e-05
[2049,] 8.473787e-05 8.824475e-05 2.285837e-05
[2050,] 9.201102e-05 7.873354e-05 1.647774e-05
[2051,] 1.236757e-04 4.088542e-04 5.361810e-05
[2052,] 1.056554e-04 6.946440e-05 1.812939e-05
[2053,] 8.492827e-05 8.604788e-05 2.225774e-05
[2054,] 9.358571e-05 8.159067e-05 1.662605e-05
[2055,] 9.569312e-05 6.199858e-05 1.634410e-05
[2056,] 9.213542e-05 8.198089e-05 1.679907e-05
[2057,] 1.201267e-04 1.233302e-04 4.008277e-05
[2058,] 1.286360e-04 2.510880e-04 3.763757e-05
[2059,] 1.370616e-04 3.902547e-04 5.404714e-05
[2060,] 9.951506e-05 6.312732e-05 1.691852e-05
[2061,] 9.145753e-05 7.702161e-05 1.621417e-05
[2062,] 9.145753e-05 8.269256e-05 1.679735e-05
[2063,] 9.145753e-05 8.189521e-05 1.671520e-05
[2064,] 9.779686e-05 6.458331e-05 1.710413e-05
[2065,] 1.348882e-04 1.576917e-03 1.427576e-04
[2066,] 1.157575e-04 5.889917e-05 1.386032e-05
[2067,] 9.532968e-05 7.232627e-05 1.549111e-05
[2068,] 8.498704e-05 8.320090e-05 2.170848e-05
[2069,] 1.037141e-04 4.359414e-04 4.178455e-05
[2070,] 8.437933e-05 8.085593e-05 2.228607e-05
[2071,] 9.725817e-05 2.377745e-03 2.099847e-04
[2072,] 9.725817e-05 2.451524e-03 2.149848e-04
[2073,] 7.786892e-05 5.306999e-04 1.192364e-04
[2074,] 8.842883e-05 6.601422e-05 1.542732e-05
[2075,] 8.439567e-05 8.123003e-05 2.253878e-05
[2076,] 1.202514e-04 1.018350e-04 3.372277e-05
[2077,] 8.475392e-05 7.529855e-05 2.047314e-05
[2078,] 8.986741e-05 6.619194e-04 7.524007e-05
[2079,] 1.509702e-04 1.397762e-04 8.538993e-05
[2080,] 8.125158e-05 3.044844e-04 4.607973e-05
[2081,] 8.451488e-05 7.281914e-05 2.022412e-05
[2082,] 8.457831e-05 6.560559e-05 1.878250e-05
[2083,] 8.645120e-05 5.835068e-05 1.779734e-05
[2084,] 8.482604e-05 6.835763e-05 1.974164e-05
[2085,] 9.204504e-05 7.444117e-05 1.987829e-05
[2086,] 1.032837e-04 1.042935e-04 3.395420e-05
[2087,] 1.011601e-04 1.063045e-04 3.332074e-05
[2088,] 8.467067e-05 7.044453e-05 1.965163e-05
[2089,] 1.034432e-04 1.138424e-04 3.759855e-05
[2090,] 9.465534e-05 6.668191e-05 1.850622e-05
[2091,] 1.491468e-04 1.561586e-04 2.077498e-05
[2092,] 3.822091e-04 9.991395e-05 2.121489e-04
[2093,] 1.113457e-04 2.903578e-04 9.880635e-05
[2094,] 8.227442e-05 1.024271e-04 2.552403e-05
[2095,] 1.531400e-04 2.760212e-04 8.318072e-05
[2096,] 1.662830e-04 7.627207e-05 3.821288e-05
[2097,] 8.894166e-05 1.467348e-04 2.895973e-05
[2098,] 1.680736e-04 6.567958e-05 3.065382e-05
[2099,] 1.057110e-04 1.123199e-04 3.396620e-05
[2100,] 8.828358e-05 1.318620e-04 2.969807e-05
[2101,] 1.679861e-04 6.328362e-05 2.905361e-05
[2102,] 1.075079e-04 1.737781e-04 5.180092e-05
[2103,] 1.038541e-04 1.919031e-04 4.126069e-05
[2104,] 8.648587e-05 2.728204e-04 7.594869e-05
[2105,] 1.008063e-04 2.151003e-04 3.068375e-05
[2106,] 8.830956e-05 2.460627e-04 4.092133e-05
[2107,] 1.045940e-04 1.244569e-04 2.353424e-05
[2108,] 1.169330e-04 1.543750e-04 6.015310e-05
[2109,] 2.400059e-04 5.079780e-05 2.691683e-05
[2110,] 1.164440e-04 1.454645e-04 5.604580e-05
[2111,] 1.200658e-04 1.097665e-04 4.477965e-05
[2112,] 1.671219e-04 5.692508e-05 2.443084e-05
[2113,] 1.260666e-04 1.372814e-04 5.929876e-05
[2114,] 1.260087e-04 2.489444e-04 2.601380e-05
[2115,] 9.347313e-05 1.820765e-04 2.747579e-05
[2116,] 1.006325e-04 1.328571e-04 2.362062e-05
[2117,] 2.353898e-04 5.415049e-05 2.892487e-05
[2118,] 2.345810e-04 5.349499e-05 2.656525e-05
[2119,] 1.107627e-04 1.390154e-04 2.405423e-05
[2120,] 1.016074e-04 1.085838e-04 2.251613e-05
[2121,] 1.169871e-04 1.453504e-04 2.391882e-05
[2122,] 1.059395e-04 1.082749e-04 2.250420e-05
[2123,] 1.276058e-04 7.010715e-05 2.717389e-05
[2124,] 1.249471e-04 6.678182e-05 2.491193e-05
[2125,] 9.124937e-05 1.105729e-04 2.278191e-05
[2126,] 1.266932e-04 6.519637e-05 2.431332e-05
[2127,] 1.003636e-04 1.147467e-04 2.996303e-05
[2128,] 7.665622e-05 2.405666e-04 4.998389e-05
[2129,] 9.824269e-05 1.189830e-04 2.311464e-05
[2130,] 1.388280e-04 5.484668e-05 1.727326e-05
[2131,] 9.466958e-05 1.033248e-04 2.964056e-05
[2132,] 1.372916e-04 5.529761e-05 1.717616e-05
[2133,] 1.377544e-04 5.498937e-05 1.732936e-05
[2134,] 1.321883e-04 3.437360e-04 2.953283e-05
[2135,] 1.031872e-04 1.915337e-04 2.639642e-05
[2136,] 1.314729e-04 2.985509e-04 2.750052e-05
[2137,] 1.290318e-04 7.648631e-05 3.112064e-05
[2138,] 1.285471e-04 7.598211e-05 3.073696e-05
[2139,] 1.346290e-04 7.853834e-05 3.355758e-05
[2140,] 1.240371e-04 8.650333e-05 3.496409e-05
[2141,] 1.361231e-04 1.059825e-04 5.003865e-05
[2142,] 9.436077e-05 1.321109e-03 2.200314e-04
[2143,] 9.322393e-05 8.302002e-04 1.460207e-04
[2144,] 1.981937e-04 2.598928e-04 5.994637e-05
[2145,] 1.472954e-04 1.339933e-04 7.317853e-05
[2146,] 1.623737e-04 1.790312e-04 3.322234e-05
[2147,] 1.606190e-04 1.717946e-04 3.209903e-05
[2148,] 1.542010e-04 2.258032e-04 3.375883e-05
[2149,] 1.477594e-04 1.496645e-04 8.362012e-05
[2150,] 1.319282e-04 1.302987e-04 2.824948e-05
[2151,] 1.206816e-04 1.058508e-04 3.445257e-05
[2152,] 1.626964e-04 2.079998e-04 3.647320e-05
[2153,] 1.609349e-04 1.529076e-04 3.037253e-05
[2154,] 1.623964e-04 2.153164e-04 3.620757e-05
[2155,] 9.814608e-05 5.903723e-04 9.862608e-05
[2156,] 1.334980e-04 1.486463e-04 7.430170e-05
[2157,] 9.505435e-05 4.029277e-04 7.238996e-05
[2158,] 9.860466e-05 4.172733e-04 6.843889e-05
[2159,] 1.863786e-04 1.296720e-04 3.611559e-05
[2160,] 1.430995e-04 1.042247e-04 5.226271e-05
[2161,] 1.721554e-04 1.378025e-04 3.237334e-05
[2162,] 1.212687e-04 9.408989e-05 3.914533e-05
[2163,] 1.198461e-04 2.672874e-04 2.773238e-05
[2164,] 1.155076e-04 3.069723e-04 4.765607e-05
[2165,] 1.858609e-04 1.389285e-04 4.060153e-05
[2166,] 1.520927e-04 1.633021e-04 2.863027e-05
[2167,] 8.850272e-05 1.205132e-04 2.643033e-05
[2168,] 1.770126e-04 1.423291e-04 3.770802e-05
[2169,] 1.218177e-04 8.793541e-05 3.621282e-05
[2170,] 1.545650e-04 1.612815e-04 2.899248e-05
[2171,] 1.001623e-04 4.530738e-04 7.229815e-05
[2172,] 9.963626e-05 4.329714e-04 7.035839e-05
[2173,] 9.873830e-05 4.493268e-04 7.365654e-05
[2174,] 1.622460e-04 1.385114e-04 4.730751e-05
[2175,] 1.220600e-04 8.539674e-05 3.500317e-05
[2176,] 9.928369e-05 4.058503e-04 6.722451e-05
[2177,] 1.403544e-04 1.015044e-04 4.841629e-05
[2178,] 1.537189e-04 1.761053e-04 2.893491e-05
[2179,] 1.751390e-04 1.496113e-04 3.574611e-05
[2180,] 1.021829e-04 3.656982e-04 5.978738e-05
[2181,] 1.262537e-04 1.131189e-04 2.528450e-05
[2182,] 9.722338e-05 3.615988e-04 6.446568e-05
[2183,] 1.265352e-04 8.957732e-05 3.727726e-05
[2184,] 1.285212e-04 8.331240e-05 3.450853e-05
[2185,] 1.289551e-04 8.268827e-05 3.429573e-05
[2186,] 1.111514e-04 2.590479e-04 2.922659e-05
[2187,] 1.116032e-04 2.519306e-04 4.253061e-05
[2188,] 1.429363e-04 9.060221e-05 4.246303e-05
[2189,] 9.864681e-05 3.212133e-04 5.639463e-05
[2190,] 1.418235e-04 8.959136e-05 4.152376e-05
[2191,] 1.560463e-04 1.279116e-04 3.905233e-05
[2192,] 1.354903e-04 1.698816e-04 2.863532e-05
[2193,] 1.181283e-04 3.263780e-04 3.212724e-05
[2194,] 1.496845e-04 2.152407e-04 4.230041e-05
[2195,] 9.913580e-05 5.050955e-04 8.005896e-05
[2196,] 1.423585e-04 8.499037e-05 3.885439e-05
[2197,] 1.423585e-04 8.489711e-05 3.879541e-05
[2198,] 1.471074e-04 8.110441e-05 3.727348e-05
[2199,] 1.434042e-04 8.439824e-05 3.870428e-05
[2200,] 1.452477e-04 8.436574e-05 3.911093e-05
[2201,] 1.405782e-04 8.181632e-05 3.631124e-05
[2202,] 1.389488e-04 5.551837e-05 1.769030e-05
[2203,] 1.053914e-04 1.514710e-04 2.019906e-05
[2204,] 1.077017e-04 1.638334e-04 2.328641e-05
[2205,] 1.306839e-04 7.190729e-05 1.757222e-05
[2206,] 1.324831e-04 7.419520e-05 1.864953e-05
[2207,] 1.260493e-04 7.796116e-05 1.720561e-05
[2208,] 1.249591e-04 7.841097e-05 1.697313e-05
[2209,] 1.271586e-04 6.991266e-05 1.642629e-05
[2210,] 1.260493e-04 7.138764e-05 1.637884e-05
[2211,] 1.229605e-04 9.039128e-05 3.275867e-05
[2212,] 9.470749e-05 1.340372e-04 3.150341e-05
[2213,] 1.152506e-04 5.502328e-05 1.781710e-05
[2214,] 1.176477e-04 5.531923e-05 1.772264e-05
[2215,] 1.182412e-04 5.529420e-05 1.774480e-05
[2216,] 1.136602e-04 5.510104e-05 1.772113e-05
[2217,] 1.251957e-04 8.853100e-05 3.339088e-05
[2218,] 8.543910e-05 5.667432e-05 1.899006e-05
[2219,] 1.218580e-04 9.052117e-05 3.233697e-05
[2220,] 1.114907e-04 1.141669e-04 3.801938e-05
[2221,] 1.112120e-04 1.160443e-04 3.312651e-05
[2222,] 1.107716e-04 7.816467e-05 3.275381e-05
[2223,] 1.407817e-04 8.395011e-05 3.023300e-05
[2224,] 1.128211e-04 1.614557e-04 2.000289e-05
[2225,] 1.231008e-04 9.593296e-05 3.575472e-05
[2226,] 1.341010e-04 1.242366e-04 5.294226e-05
[2227,] 1.219711e-04 4.909299e-05 1.410099e-05
[2228,] 9.094090e-05 1.121221e-04 2.736686e-05
[2229,] 1.202639e-04 7.107766e-05 2.362471e-05
[2230,] 1.352181e-04 5.098001e-05 1.777306e-05
[2231,] 1.388509e-04 5.278785e-05 1.982959e-05
[2232,] 1.184661e-04 6.035668e-05 2.213007e-05
[2233,] 1.057300e-04 5.996389e-05 1.459565e-05
[2234,] 1.305462e-04 5.456744e-05 1.781591e-05
[2235,] 1.079740e-04 1.092240e-04 1.991807e-05
[2236,] 1.202389e-04 6.709447e-05 2.190398e-05
[2237,] 1.182163e-04 5.678604e-05 1.834573e-05
[2238,] 1.001283e-04 1.094180e-04 2.937384e-05
[2239,] 8.722987e-05 9.826522e-05 2.575264e-05
[2240,] 1.196489e-04 8.181414e-05 2.594665e-05
[2241,] 1.195965e-04 8.113622e-05 2.594569e-05
[2242,] 9.746122e-05 7.112283e-05 2.119191e-05
[2243,] 8.976895e-05 1.047790e-04 2.581275e-05
[2244,] 8.081380e-05 4.946330e-05 1.484681e-05
[2245,] 8.295895e-05 6.077836e-05 1.750981e-05
[2246,] 1.194183e-04 1.091119e-04 3.311671e-05
[2247,] 1.214708e-04 7.614568e-05 2.388342e-05
[2248,] 1.651516e-04 5.322094e-05 2.406522e-05
[2249,] 8.192335e-05 9.183949e-05 2.317866e-05
[2250,] 8.575617e-05 7.739410e-05 2.191222e-05
[2251,] 9.971178e-05 5.890950e-05 1.863724e-05
[2252,] 1.030541e-04 4.948391e-05 1.561065e-05
[2253,] 1.004271e-04 5.301832e-05 1.678943e-05
[2254,] 1.029173e-04 6.299060e-05 1.952509e-05
[2255,] 9.680021e-05 5.074059e-05 1.803347e-05
[2256,] 7.992281e-05 6.131415e-05 1.771317e-05
[2257,] 9.081091e-05 1.195127e-04 4.213144e-05
[2258,] 7.687648e-05 8.504214e-05 2.224284e-05
[2259,] 8.374680e-05 4.630040e-05 1.467959e-05
[2260,] 7.835415e-05 5.705221e-05 1.741616e-05
[2261,] 8.054738e-05 5.859457e-05 1.956727e-05
[2262,] 8.700801e-05 5.252216e-05 1.663353e-05
[2263,] 7.919079e-05 4.197685e-05 1.316995e-05
[2264,] 7.896224e-05 4.200646e-05 1.317344e-05
[2265,] 8.634528e-05 4.813424e-05 1.531616e-05
[2266,] 8.577924e-05 4.677202e-05 1.482526e-05
[2267,] 8.524858e-05 4.470173e-05 1.396753e-05
[2268,] 8.524567e-05 4.543577e-05 1.406807e-05
[2269,] 8.765725e-05 4.185505e-05 1.283063e-05
[2270,] 8.711503e-05 4.351974e-05 1.268458e-05
[2271,] 1.112630e-04 6.416917e-05 2.877488e-05
[2272,] 8.564686e-05 4.891274e-05 1.503680e-05
[2273,] 8.564181e-05 4.945542e-05 1.519955e-05
[2274,] 1.068481e-04 4.784606e-05 1.837808e-05
[2275,] 1.174582e-04 4.762767e-05 1.923076e-05
[2276,] 1.467559e-04 1.825280e-04 1.173044e-04
[2277,] 1.282318e-04 6.777445e-05 2.093980e-05
[2278,] 1.478262e-04 1.959525e-04 1.298117e-04
[2279,] 1.275215e-04 6.820509e-05 2.144645e-05
[2280,] 1.352968e-04 6.735189e-05 2.241371e-05
[2281,] 1.037272e-04 8.689281e-05 3.904429e-05
[2282,] 1.099078e-04 5.428295e-05 2.284100e-05
[2283,] 1.105572e-04 6.374057e-05 2.881205e-05
[2284,] 1.176159e-04 7.687052e-05 3.586616e-05
[2285,] 1.198882e-04 5.423731e-05 2.411024e-05
[2286,] 8.168005e-05 6.422189e-05 2.001440e-05
[2287,] 8.509942e-05 5.517745e-05 1.719627e-05
[2288,] 1.205837e-04 6.326587e-05 3.040145e-05
[2289,] 8.557080e-05 6.775797e-05 2.309500e-05
[2290,] 8.137666e-05 4.356970e-05 1.355393e-05
[2291,] 8.581187e-05 4.329123e-05 1.360852e-05
[2292,] 8.804548e-05 6.507602e-05 2.433983e-05
[2293,] 8.144085e-05 4.340331e-05 1.349034e-05
[2294,] 9.610364e-05 6.828609e-05 2.723814e-05
[2295,] 8.354767e-05 5.592611e-05 1.699718e-05
[2296,] 1.150825e-04 1.150682e-04 3.409163e-05
[2297,] 1.009830e-04 4.251369e-05 1.440287e-05
[2298,] 8.602707e-05 4.324576e-05 1.351972e-05
[2299,] 8.227216e-05 4.283948e-05 1.306118e-05
[2300,] 1.178570e-04 8.233402e-05 2.703421e-05
[2301,] 9.401972e-05 6.082241e-05 2.292850e-05
[2302,] 1.185816e-04 8.661150e-05 2.655366e-05
[2303,] 9.917406e-05 7.141453e-05 2.801664e-05
[2304,] 1.173474e-04 8.832970e-05 2.771503e-05
[2305,] 7.806255e-05 5.272757e-05 1.647983e-05
[2306,] 1.080172e-04 5.555975e-05 2.231230e-05
[2307,] 9.726231e-05 6.559934e-05 2.584987e-05
[2308,] 9.655658e-05 1.271926e-04 3.827490e-05
[2309,] 1.176221e-04 9.729135e-05 2.967612e-05
[2310,] 8.198621e-05 4.322355e-05 1.393471e-05
[2311,] 1.016530e-04 6.346159e-05 2.544268e-05
[2312,] 9.658408e-05 4.809494e-05 1.712062e-05
[2313,] 1.219648e-04 8.840991e-05 2.565730e-05
[2314,] 9.684386e-05 6.367411e-05 2.413708e-05
[2315,] 1.034270e-04 6.480545e-05 2.614117e-05
[2316,] 9.159970e-05 8.555574e-05 3.102832e-05
[2317,] 9.344496e-05 5.908141e-05 2.117711e-05
[2318,] 1.171505e-04 7.801427e-05 2.504345e-05
[2319,] 1.491502e-04 5.763536e-05 2.848125e-05
[2320,] 1.241447e-04 6.444660e-05 3.087383e-05
[2321,] 8.479402e-05 4.892954e-05 1.609581e-05
[2322,] 8.966592e-05 6.932428e-05 2.584416e-05
[2323,] 9.777404e-05 6.014694e-05 2.386077e-05
[2324,] 8.416088e-05 4.845601e-05 1.580792e-05
[2325,] 8.540449e-05 6.877750e-05 2.418916e-05
[2326,] 1.188029e-04 8.532407e-05 2.629855e-05
[2327,] 8.341886e-05 6.845060e-05 2.330290e-05
[2328,] 8.341886e-05 7.072882e-05 2.409537e-05
[2329,] 1.186563e-04 8.392519e-05 2.604276e-05
[2330,] 8.264878e-05 4.992439e-05 1.641976e-05
[2331,] 8.959959e-05 6.084144e-05 2.236178e-05
[2332,] 8.916041e-05 6.348614e-05 2.340162e-05
[2333,] 1.180601e-04 8.453673e-05 2.634090e-05
[2334,] 8.207068e-05 7.461935e-05 2.495514e-05
[2335,] 8.639288e-05 7.081737e-05 2.532107e-05
[2336,] 8.316214e-05 7.026393e-05 2.382299e-05
[2337,] 8.785148e-05 6.283503e-05 2.289273e-05
[2338,] 1.170897e-04 7.949019e-05 2.534018e-05
[2339,] 1.169066e-04 7.864497e-05 2.521104e-05
[2340,] 7.626935e-05 5.047462e-05 1.558693e-05
[2341,] 7.576894e-05 5.093111e-05 1.563749e-05
[2342,] 9.198134e-05 5.913681e-05 2.214040e-05
[2343,] 1.177599e-04 7.954060e-05 2.518618e-05
[2344,] 1.181121e-04 8.241996e-05 2.628046e-05
[2345,] 7.900245e-05 5.022045e-05 1.597428e-05
[2346,] 7.900245e-05 5.038810e-05 1.604105e-05
[2347,] 9.396980e-05 6.019319e-05 2.322310e-05
[2348,] 1.180604e-04 7.737051e-05 2.509976e-05
[2349,] 1.047567e-04 5.823307e-05 2.401151e-05
[2350,] 9.918939e-05 5.910165e-05 2.349281e-05
[2351,] 9.884415e-05 5.937088e-05 2.360297e-05
[2352,] 7.814731e-05 5.085318e-05 1.613519e-05
[2353,] 9.388035e-05 6.100820e-05 2.342713e-05
[2354,] 1.178595e-04 8.124696e-05 2.549402e-05
[2355,] 9.441289e-05 6.122503e-05 2.364631e-05
[2356,] 1.184670e-04 8.315725e-05 2.585764e-05
[2357,] 1.175931e-04 8.446079e-05 2.644852e-05
[2358,] 1.056306e-04 6.144407e-05 2.600494e-05
[2359,] 9.951019e-05 7.647451e-05 3.221928e-05
[2360,] 1.183241e-04 7.989963e-05 2.508465e-05
[2361,] 7.963169e-05 8.840731e-05 2.532949e-05
[2362,] 1.030038e-04 7.281363e-05 2.876951e-05
[2363,] 1.187249e-04 7.927169e-05 2.493977e-05
[2364,] 1.041048e-04 5.252639e-05 2.047609e-05
[2365,] 1.191729e-04 6.291749e-05 2.360097e-05
[2366,] 1.045569e-04 6.424358e-05 2.737762e-05
[2367,] 1.224318e-04 7.708813e-05 2.398859e-05
[2368,] 1.233481e-04 6.748679e-05 2.218732e-05
[2369,] 1.323859e-04 8.569345e-05 4.806618e-05
[2370,] 1.185884e-04 7.565518e-05 2.464467e-05
[2371,] 1.089925e-04 7.055092e-05 3.179100e-05
[2372,] 1.054226e-04 7.154050e-05 3.143881e-05
[2373,] 1.189568e-04 7.496987e-05 2.412522e-05
[2374,] 1.022955e-04 7.346729e-05 3.174053e-05
[2375,] 1.332723e-04 8.351470e-05 4.675060e-05
[2376,] 1.165032e-04 7.462459e-05 3.632789e-05
[2377,] 7.939709e-05 5.888051e-05 1.942943e-05
[2378,] 1.014611e-04 7.218810e-05 3.073513e-05
[2379,] 8.020734e-05 6.275687e-05 2.097236e-05
[2380,] 9.860762e-05 7.410982e-05 3.098165e-05
[2381,] 9.089509e-05 6.051865e-04 1.937427e-04
[2382,] 1.148244e-04 1.857376e-04 6.016992e-05
[2383,] 9.182491e-05 7.118841e-05 2.754298e-05
[2384,] 9.771648e-05 6.899408e-05 2.815071e-05
[2385,] 1.190886e-04 7.397272e-05 2.406830e-05
[2386,] 9.827121e-05 6.635504e-05 2.700280e-05
[2387,] 1.236549e-04 7.582001e-05 2.376341e-05
[2388,] 1.299859e-04 6.710762e-05 2.254023e-05
[2389,] 7.942436e-05 6.188738e-05 2.040503e-05
[2390,] 1.203492e-04 7.693711e-05 3.871414e-05
[2391,] 8.044329e-05 5.851000e-05 1.951662e-05
[2392,] 1.187790e-04 7.441087e-05 2.394823e-05
[2393,] 1.183225e-04 7.433523e-05 2.395400e-05
[2394,] 7.711250e-05 5.963073e-05 1.883732e-05
[2395,] 7.731991e-05 5.926235e-05 1.879706e-05
[2396,] 8.915251e-05 7.012709e-05 2.610478e-05
[2397,] 1.190393e-04 7.468231e-05 2.393351e-05
[2398,] 1.241108e-04 6.727219e-05 2.164188e-05
[2399,] 8.963180e-05 6.372232e-05 2.373355e-05
[2400,] 1.183646e-04 6.663372e-05 3.161957e-05
[2401,] 1.158270e-04 6.718302e-05 3.158683e-05
[2402,] 1.130316e-04 6.537222e-05 2.973014e-05
[2403,] 1.138269e-04 8.535696e-05 2.635493e-05
[2404,] 1.238547e-04 8.310249e-05 2.430829e-05
[2405,] 1.189460e-04 7.512065e-05 2.395834e-05
[2406,] 1.095407e-04 6.828579e-05 3.088375e-05
[2407,] 1.087898e-04 6.631558e-05 2.941154e-05
[2408,] 8.737852e-05 5.854579e-05 2.100970e-05
[2409,] 1.290401e-04 6.120526e-05 2.980689e-05
[2410,] 9.798380e-05 5.792930e-05 2.304318e-05
[2411,] 9.914999e-05 5.133620e-05 1.965137e-05
[2412,] 1.029670e-04 1.193096e-04 5.608456e-05
[2413,] 8.323196e-05 8.009321e-05 2.873345e-05
[2414,] 1.120685e-04 9.086083e-05 2.896393e-05
[2415,] 9.828620e-05 5.321255e-05 2.052150e-05
[2416,] 1.139021e-04 8.242668e-05 2.561757e-05
[2417,] 8.497701e-05 7.050932e-05 2.583391e-05
[2418,] 1.052387e-04 1.005823e-04 4.755298e-05
[2419,] 1.136752e-04 8.274236e-05 2.579086e-05
[2420,] 1.140043e-04 8.305289e-05 2.565921e-05
[2421,] 1.053017e-04 9.864090e-05 4.630832e-05
[2422,] 1.187992e-04 7.649908e-05 2.582883e-05
[2423,] 1.264199e-04 7.980816e-05 2.373330e-05
[2424,] 1.284380e-04 9.675990e-05 5.451352e-05
[2425,] 1.034326e-04 1.037558e-04 4.744857e-05
[2426,] 1.153536e-04 1.162126e-04 3.396916e-05
[2427,] 1.105370e-04 6.636861e-05 2.095261e-05
[2428,] 1.108124e-04 9.472491e-05 4.673881e-05
[2429,] 1.089640e-04 8.904848e-05 4.280439e-05
[2430,] 1.107987e-04 9.193882e-05 4.454177e-05
[2431,] 1.096733e-04 8.815351e-05 4.202214e-05
[2432,] 1.038162e-04 9.743126e-05 4.464033e-05
[2433,] 1.038162e-04 8.756747e-05 3.958739e-05
[2434,] 9.128720e-05 9.501066e-05 3.297279e-05
[2435,] 8.863765e-05 9.534303e-05 3.060868e-05
[2436,] 9.103099e-05 1.033915e-04 3.539966e-05
[2437,] 8.107930e-05 6.382508e-05 2.192572e-05
[2438,] 8.572074e-05 9.137162e-05 2.666421e-05
[2439,] 1.279582e-04 5.021625e-05 1.676753e-05
[2440,] 7.951896e-05 8.593744e-05 2.873948e-05
[2441,] 8.133541e-05 8.533212e-05 2.963611e-05
[2442,] 1.153595e-04 6.751829e-05 2.188808e-05
[2443,] 1.169450e-04 1.152731e-04 3.395367e-05
[2444,] 1.042416e-04 8.739485e-05 3.945043e-05
[2445,] 9.815804e-05 8.914926e-05 3.793212e-05
[2446,] 1.221955e-04 1.034175e-04 3.673029e-05
[2447,] 9.545020e-05 1.521199e-04 5.780601e-05
[2448,] 1.129451e-04 5.104223e-05 1.494355e-05
[2449,] 7.983394e-05 8.429479e-05 2.837310e-05
[2450,] 1.203385e-04 7.315679e-05 2.405182e-05
[2451,] 8.379099e-05 8.312633e-05 3.015558e-05
```
