## Supplementary material for "Characterization of shared and ancestry-specific signals driving complex traits using multi-ancestry fine-mapping": s2_remaining_snps.pvar

```
##FILTER=<ID=PASS,Description="All filters passed">
##reference=ftp://ftp.1000genomes.ebi.ac.uk//vol1/ftp/technical/reference/phase2_reference_assembly_sequence/hs37d5.fa.gz
##contig=<ID=9,assembly=b37,length=141213431>
##ALT=<ID=CNV,Description="Copy Number Polymorphism">
##ALT=<ID=DEL,Description="Deletion">
##ALT=<ID=DUP,Description="Duplication">
##ALT=<ID=INS:ME:ALU,Description="Insertion of ALU element">
##ALT=<ID=INS:ME:LINE1,Description="Insertion of LINE1 element">
##ALT=<ID=INS:ME:SVA,Description="Insertion of SVA element">
##ALT=<ID=INS:MT,Description="Nuclear Mitochondrial Insertion">
##ALT=<ID=INV,Description="Inversion">
##ALT=<ID=CN0,Description="Copy number allele: 0 copies">
##ALT=<ID=CN1,Description="Copy number allele: 1 copy">
##ALT=<ID=CN2,Description="Copy number allele: 2 copies">
##ALT=<ID=CN3,Description="Copy number allele: 3 copies">
##ALT=<ID=CN4,Description="Copy number allele: 4 copies">
##ALT=<ID=CN5,Description="Copy number allele: 5 copies">
##ALT=<ID=CN6,Description="Copy number allele: 6 copies">
##ALT=<ID=CN7,Description="Copy number allele: 7 copies">
##ALT=<ID=CN8,Description="Copy number allele: 8 copies">
##ALT=<ID=CN9,Description="Copy number allele: 9 copies">
##ALT=<ID=CN10,Description="Copy number allele: 10 copies">
##ALT=<ID=CN11,Description="Copy number allele: 11 copies">
##ALT=<ID=CN12,Description="Copy number allele: 12 copies">
##ALT=<ID=CN13,Description="Copy number allele: 13 copies">
##ALT=<ID=CN14,Description="Copy number allele: 14 copies">
##ALT=<ID=CN15,Description="Copy number allele: 15 copies">
##ALT=<ID=CN16,Description="Copy number allele: 16 copies">
##ALT=<ID=CN17,Description="Copy number allele: 17 copies">
##ALT=<ID=CN18,Description="Copy number allele: 18 copies">
##ALT=<ID=CN19,Description="Copy number allele: 19 copies">
##ALT=<ID=CN20,Description="Copy number allele: 20 copies">
##ALT=<ID=CN21,Description="Copy number allele: 21 copies">
##ALT=<ID=CN22,Description="Copy number allele: 22 copies">
##ALT=<ID=CN23,Description="Copy number allele: 23 copies">
##ALT=<ID=CN24,Description="Copy number allele: 24 copies">
##ALT=<ID=CN25,Description="Copy number allele: 25 copies">
##ALT=<ID=CN26,Description="Copy number allele: 26 copies">
##ALT=<ID=CN27,Description="Copy number allele: 27 copies">
##ALT=<ID=CN28,Description="Copy number allele: 28 copies">
##ALT=<ID=CN29,Description="Copy number allele: 29 copies">
##ALT=<ID=CN30,Description="Copy number allele: 30 copies">
##ALT=<ID=CN31,Description="Copy number allele: 31 copies">
##ALT=<ID=CN32,Description="Copy number allele: 32 copies">
##ALT=<ID=CN33,Description="Copy number allele: 33 copies">
##ALT=<ID=CN34,Description="Copy number allele: 34 copies">
##ALT=<ID=CN35,Description="Copy number allele: 35 copies">
##ALT=<ID=CN36,Description="Copy number allele: 36 copies">
##ALT=<ID=CN37,Description="Copy number allele: 37 copies">
##ALT=<ID=CN38,Description="Copy number allele: 38 copies">
##ALT=<ID=CN39,Description="Copy number allele: 39 copies">
##ALT=<ID=CN40,Description="Copy number allele: 40 copies">
##ALT=<ID=CN41,Description="Copy number allele: 41 copies">
##ALT=<ID=CN42,Description="Copy number allele: 42 copies">
##ALT=<ID=CN43,Description="Copy number allele: 43 copies">
##ALT=<ID=CN44,Description="Copy number allele: 44 copies">
##ALT=<ID=CN45,Description="Copy number allele: 45 copies">
##ALT=<ID=CN46,Description="Copy number allele: 46 copies">
##ALT=<ID=CN47,Description="Copy number allele: 47 copies">
##ALT=<ID=CN48,Description="Copy number allele: 48 copies">
##ALT=<ID=CN49,Description="Copy number allele: 49 copies">
##ALT=<ID=CN50,Description="Copy number allele: 50 copies">
##ALT=<ID=CN51,Description="Copy number allele: 51 copies">
##ALT=<ID=CN52,Description="Copy number allele: 52 copies">
##ALT=<ID=CN53,Description="Copy number allele: 53 copies">
##ALT=<ID=CN54,Description="Copy number allele: 54 copies">
##ALT=<ID=CN55,Description="Copy number allele: 55 copies">
##ALT=<ID=CN56,Description="Copy number allele: 56 copies">
##ALT=<ID=CN57,Description="Copy number allele: 57 copies">
##ALT=<ID=CN58,Description="Copy number allele: 58 copies">
##ALT=<ID=CN59,Description="Copy number allele: 59 copies">
##ALT=<ID=CN60,Description="Copy number allele: 60 copies">
##ALT=<ID=CN61,Description="Copy number allele: 61 copies">
##ALT=<ID=CN62,Description="Copy number allele: 62 copies">
##ALT=<ID=CN63,Description="Copy number allele: 63 copies">
##ALT=<ID=CN64,Description="Copy number allele: 64 copies">
##ALT=<ID=CN65,Description="Copy number allele: 65 copies">
##ALT=<ID=CN66,Description="Copy number allele: 66 copies">
##ALT=<ID=CN67,Description="Copy number allele: 67 copies">
##ALT=<ID=CN68,Description="Copy number allele: 68 copies">
##ALT=<ID=CN69,Description="Copy number allele: 69 copies">
##ALT=<ID=CN70,Description="Copy number allele: 70 copies">
##ALT=<ID=CN71,Description="Copy number allele: 71 copies">
##ALT=<ID=CN72,Description="Copy number allele: 72 copies">
##ALT=<ID=CN73,Description="Copy number allele: 73 copies">
##ALT=<ID=CN74,Description="Copy number allele: 74 copies">
##ALT=<ID=CN75,Description="Copy number allele: 75 copies">
##ALT=<ID=CN76,Description="Copy number allele: 76 copies">
##ALT=<ID=CN77,Description="Copy number allele: 77 copies">
##ALT=<ID=CN78,Description="Copy number allele: 78 copies">
##ALT=<ID=CN79,Description="Copy number allele: 79 copies">
##ALT=<ID=CN80,Description="Copy number allele: 80 copies">
##ALT=<ID=CN81,Description="Copy number allele: 81 copies">
##ALT=<ID=CN82,Description="Copy number allele: 82 copies">
##ALT=<ID=CN83,Description="Copy number allele: 83 copies">
##ALT=<ID=CN84,Description="Copy number allele: 84 copies">
##ALT=<ID=CN85,Description="Copy number allele: 85 copies">
##ALT=<ID=CN86,Description="Copy number allele: 86 copies">
##ALT=<ID=CN87,Description="Copy number allele: 87 copies">
##ALT=<ID=CN88,Description="Copy number allele: 88 copies">
##ALT=<ID=CN89,Description="Copy number allele: 89 copies">
##ALT=<ID=CN90,Description="Copy number allele: 90 copies">
##ALT=<ID=CN91,Description="Copy number allele: 91 copies">
##ALT=<ID=CN92,Description="Copy number allele: 92 copies">
##ALT=<ID=CN93,Description="Copy number allele: 93 copies">
##ALT=<ID=CN94,Description="Copy number allele: 94 copies">
##ALT=<ID=CN95,Description="Copy number allele: 95 copies">
##ALT=<ID=CN96,Description="Copy number allele: 96 copies">
##ALT=<ID=CN97,Description="Copy number allele: 97 copies">
##ALT=<ID=CN98,Description="Copy number allele: 98 copies">
##ALT=<ID=CN99,Description="Copy number allele: 99 copies">
##ALT=<ID=CN100,Description="Copy number allele: 100 copies">
##ALT=<ID=CN101,Description="Copy number allele: 101 copies">
##ALT=<ID=CN102,Description="Copy number allele: 102 copies">
##ALT=<ID=CN103,Description="Copy number allele: 103 copies">
##ALT=<ID=CN104,Description="Copy number allele: 104 copies">
##ALT=<ID=CN105,Description="Copy number allele: 105 copies">
##ALT=<ID=CN106,Description="Copy number allele: 106 copies">
##ALT=<ID=CN107,Description="Copy number allele: 107 copies">
##ALT=<ID=CN108,Description="Copy number allele: 108 copies">
##ALT=<ID=CN109,Description="Copy number allele: 109 copies">
##ALT=<ID=CN110,Description="Copy number allele: 110 copies">
##ALT=<ID=CN111,Description="Copy number allele: 111 copies">
##ALT=<ID=CN112,Description="Copy number allele: 112 copies">
##ALT=<ID=CN113,Description="Copy number allele: 113 copies">
##ALT=<ID=CN114,Description="Copy number allele: 114 copies">
##ALT=<ID=CN115,Description="Copy number allele: 115 copies">
##ALT=<ID=CN116,Description="Copy number allele: 116 copies">
##ALT=<ID=CN117,Description="Copy number allele: 117 copies">
##ALT=<ID=CN118,Description="Copy number allele: 118 copies">
##ALT=<ID=CN119,Description="Copy number allele: 119 copies">
##ALT=<ID=CN120,Description="Copy number allele: 120 copies">
##ALT=<ID=CN121,Description="Copy number allele: 121 copies">
##ALT=<ID=CN122,Description="Copy number allele: 122 copies">
##ALT=<ID=CN123,Description="Copy number allele: 123 copies">
##ALT=<ID=CN124,Description="Copy number allele: 124 copies">
##INFO=<ID=CIEND,Number=2,Type=Integer,Description="Confidence interval around END for imprecise variants">
##INFO=<ID=CIPOS,Number=2,Type=Integer,Description="Confidence interval around POS for imprecise variants">
##INFO=<ID=CS,Number=1,Type=String,Description="Source call set.">
##INFO=<ID=END,Number=1,Type=Integer,Description="End coordinate of this variant">
##INFO=<ID=IMPRECISE,Number=0,Type=Flag,Description="Imprecise structural variation">
##INFO=<ID=MC,Number=.,Type=String,Description="Merged calls.">
##INFO=<ID=MEINFO,Number=4,Type=String,Description="Mobile element info of the form NAME,START,END<POLARITY; If there is only 5' OR 3' support for this call, will be NULL NULL for START and END">
##INFO=<ID=MEND,Number=1,Type=Integer,Description="Mitochondrial end coordinate of inserted sequence">
##INFO=<ID=MLEN,Number=1,Type=Integer,Description="Estimated length of mitochondrial insert">
##INFO=<ID=MSTART,Number=1,Type=Integer,Description="Mitochondrial start coordinate of inserted sequence">
##INFO=<ID=SVLEN,Number=.,Type=Integer,Description="SV length. It is only calculated for structural variation MEIs. For other types of SVs; one may calculate the SV length by INFO:END-START+1, or by finding the difference between lengthes of REF and ALT alleles">
##INFO=<ID=SVTYPE,Number=1,Type=String,Description="Type of structural variant">
##INFO=<ID=TSD,Number=1,Type=String,Description="Precise Target Site Duplication for bases, if unknown, value will be NULL">
##INFO=<ID=AC,Number=A,Type=Integer,Description="Total number of alternate alleles in called genotypes">
##INFO=<ID=AF,Number=A,Type=Float,Description="Estimated allele frequency in the range (0,1)">
##INFO=<ID=NS,Number=1,Type=Integer,Description="Number of samples with data">
##INFO=<ID=AN,Number=1,Type=Integer,Description="Total number of alleles in called genotypes">
##INFO=<ID=EAS_AF,Number=A,Type=Float,Description="Allele frequency in the EAS populations calculated from AC and AN, in the range (0,1)">
##INFO=<ID=EUR_AF,Number=A,Type=Float,Description="Allele frequency in the EUR populations calculated from AC and AN, in the range (0,1)">
##INFO=<ID=AFR_AF,Number=A,Type=Float,Description="Allele frequency in the AFR populations calculated from AC and AN, in the range (0,1)">
##INFO=<ID=AMR_AF,Number=A,Type=Float,Description="Allele frequency in the AMR populations calculated from AC and AN, in the range (0,1)">
##INFO=<ID=SAS_AF,Number=A,Type=Float,Description="Allele frequency in the SAS populations calculated from AC and AN, in the range (0,1)">
##INFO=<ID=DP,Number=1,Type=Integer,Description="Total read depth; only low coverage data were counted towards the DP, exome data were not used">
##INFO=<ID=AA,Number=1,Type=String,Description="Ancestral Allele. Format: AA|REF|ALT|IndelType. AA: Ancestral allele, REF:Reference Allele, ALT:Alternate Allele, IndelType:Type of Indel (REF, ALT and IndelType are only defined for indels)">
##INFO=<ID=VT,Number=.,Type=String,Description="indicates what type of variant the line represents">
##INFO=<ID=EX_TARGET,Number=0,Type=Flag,Description="indicates whether a variant is within the exon pull down target boundaries">
##INFO=<ID=MULTI_ALLELIC,Number=0,Type=Flag,Description="indicates whether a site is multi-allelic">
#CHROM	POS	ID	REF	ALT	QUAL	FILTER	INFO
9	14009359	rs7021723	T	C	100	PASS	AC=3946;AF=0.787939;AN=5008;NS=2504;DP=15913;EAS_AF=0.7014;AMR_AF=0.7291;AFR_AF=0.969;EUR_AF=0.7813;SAS_AF=0.681;AA=C|||;VT=SNP
9	14010174	rs7025736	G	A	100	PASS	AC=1802;AF=0.359824;AN=5008;NS=2504;DP=16312;EAS_AF=0.1558;AMR_AF=0.1931;AFR_AF=0.7534;EUR_AF=0.2266;SAS_AF=0.2935;AA=G|||;VT=SNP
9	14010270	rs2181073	T	C	100	PASS	AC=1793;AF=0.358027;AN=5008;NS=2504;DP=19654;EAS_AF=0.1558;AMR_AF=0.1902;AFR_AF=0.7496;EUR_AF=0.2256;SAS_AF=0.2924;AA=T|||;VT=SNP
9	14010312	rs2181074	A	G	100	PASS	AC=3839;AF=0.766573;AN=5008;NS=2504;DP=20718;EAS_AF=0.6597;AMR_AF=0.7262;AFR_AF=0.9682;EUR_AF=0.7734;SAS_AF=0.6258;AA=G|||;VT=SNP
9	14010321	rs10961326	C	T	100	PASS	AC=996;AF=0.198882;AN=5008;NS=2504;DP=20814;EAS_AF=0.4762;AMR_AF=0.2565;AFR_AF=0.0076;EUR_AF=0.1431;SAS_AF=0.1881;AA=C|||;VT=SNP
9	14010578	rs58900694	A	G	100	PASS	AC=1851;AF=0.369609;AN=5008;NS=2504;DP=16861;EAS_AF=0.1558;AMR_AF=0.1974;AFR_AF=0.7882;EUR_AF=0.2266;SAS_AF=0.2935;AA=G|||;VT=SNP
9	14011003	rs10118594	A	G	100	PASS	AC=2658;AF=0.530751;AN=5008;NS=2504;DP=16738;EAS_AF=0.1766;AMR_AF=0.4597;AFR_AF=0.826;EUR_AF=0.6322;SAS_AF=0.4427;AA=G|||;VT=SNP
9	14011274	rs57172995	C	T	100	PASS	AC=645;AF=0.128794;AN=5008;NS=2504;DP=19673;EAS_AF=0.0933;AMR_AF=0.0951;AFR_AF=0.2201;EUR_AF=0.1133;SAS_AF=0.0818;AA=C|||;VT=SNP
9	14012084	rs16931220	A	T	100	PASS	AC=1722;AF=0.34385;AN=5008;NS=2504;DP=19313;EAS_AF=0.1359;AMR_AF=0.1888;AFR_AF=0.7405;EUR_AF=0.2227;SAS_AF=0.2566;AA=A|||;VT=SNP
9	14012093	rs10961329	G	A	100	PASS	AC=974;AF=0.194489;AN=5008;NS=2504;DP=19472;EAS_AF=0.4683;AMR_AF=0.2536;AFR_AF=0.0076;EUR_AF=0.1441;SAS_AF=0.1748;AA=G|||;VT=SNP
9	14012182	rs7848012	T	C	100	PASS	AC=827;AF=0.165136;AN=5008;NS=2504;DP=21357;EAS_AF=0.0198;AMR_AF=0.2622;AFR_AF=0.0545;EUR_AF=0.4046;SAS_AF=0.1493;AA=T|||;VT=SNP
9	14012301	rs16931224	G	A	100	PASS	AC=1639;AF=0.327276;AN=5008;NS=2504;DP=18182;EAS_AF=0.128;AMR_AF=0.1816;AFR_AF=0.7057;EUR_AF=0.2207;SAS_AF=0.2342;AA=G|||;VT=SNP
9	14012596	rs7848517	T	C	100	PASS	AC=3966;AF=0.791933;AN=5008;NS=2504;DP=22255;EAS_AF=0.7133;AMR_AF=0.7262;AFR_AF=0.9705;EUR_AF=0.7863;SAS_AF=0.684;AA=C|||;VT=SNP
9	14012790	rs60805695	T	C	100	PASS	AC=238;AF=0.047524;AN=5008;NS=2504;DP=19143;EAS_AF=0.1121;AMR_AF=0.0231;AFR_AF=0.0038;EUR_AF=0.0616;SAS_AF=0.0429;AA=T|||;VT=SNP
9	14013163	rs13285943	G	A	100	PASS	AC=815;AF=0.16274;AN=5008;NS=2504;DP=20390;EAS_AF=0.0179;AMR_AF=0.2594;AFR_AF=0.0514;EUR_AF=0.4036;SAS_AF=0.1462;AA=G|||;VT=SNP
9	14013561	rs6474804	A	G	100	PASS	AC=837;AF=0.167133;AN=5008;NS=2504;DP=19593;EAS_AF=0.0198;AMR_AF=0.2666;AFR_AF=0.062;EUR_AF=0.4046;SAS_AF=0.1462;AA=A|||;VT=SNP
9	14013955	rs7039809	G	A	100	PASS	AC=2518;AF=0.502796;AN=5008;NS=2504;DP=18019;EAS_AF=0.1518;AMR_AF=0.4481;AFR_AF=0.7685;EUR_AF=0.6213;SAS_AF=0.4223;AA=A|||;VT=SNP
9	14014614	rs12001724	T	G	100	PASS	AC=723;AF=0.144369;AN=5008;NS=2504;DP=15263;EAS_AF=0.0139;AMR_AF=0.0663;AFR_AF=0.3812;EUR_AF=0.0775;SAS_AF=0.0828;AA=T|||;VT=SNP
9	14014816	rs10961330	A	G	100	PASS	AC=821;AF=0.163938;AN=5008;NS=2504;DP=12248;EAS_AF=0.0188;AMR_AF=0.2622;AFR_AF=0.0514;EUR_AF=0.4056;SAS_AF=0.1472;AA=A|||;VT=SNP
9	14014837	rs7871053	G	C	100	PASS	AC=1611;AF=0.321685;AN=5008;NS=2504;DP=12337;EAS_AF=0.1409;AMR_AF=0.1801;AFR_AF=0.6868;EUR_AF=0.2157;SAS_AF=0.2239;AA=G|||;VT=SNP
9	14014968	rs7857245	T	C	100	PASS	AC=1756;AF=0.350639;AN=5008;NS=2504;DP=8115;EAS_AF=0.1538;AMR_AF=0.1902;AFR_AF=0.7307;EUR_AF=0.2227;SAS_AF=0.2853;AA=T|||;VT=SNP
9	14016120	rs12000699	G	A	100	PASS	AC=1679;AF=0.335264;AN=5008;NS=2504;DP=15004;EAS_AF=0.1339;AMR_AF=0.1902;AFR_AF=0.7163;EUR_AF=0.2217;SAS_AF=0.2474;AA=G|||;VT=SNP
9	14016560	rs16931233	G	T	100	PASS	AC=820;AF=0.163738;AN=5008;NS=2504;DP=15443;EAS_AF=0.0923;AMR_AF=0.0994;AFR_AF=0.3366;EUR_AF=0.1163;SAS_AF=0.0982;AA=G|||;VT=SNP
9	14017185	rs1322131	A	C	100	PASS	AC=2524;AF=0.503994;AN=5008;NS=2504;DP=18145;EAS_AF=0.1558;AMR_AF=0.4222;AFR_AF=0.8298;EUR_AF=0.5855;SAS_AF=0.3967;AA=C|||;VT=SNP
9	14017425	rs73648449	A	G	100	PASS	AC=746;AF=0.148962;AN=5008;NS=2504;DP=12486;EAS_AF=0.1091;AMR_AF=0.0576;AFR_AF=0.3457;EUR_AF=0.0666;SAS_AF=0.0736;AA=A|||;VT=SNP
9	14017543	rs1322132	C	A	100	PASS	AC=1738;AF=0.347045;AN=5008;NS=2504;DP=14359;EAS_AF=0.0585;AMR_AF=0.3602;AFR_AF=0.4561;EUR_AF=0.5169;SAS_AF=0.3129;AA=A|||;VT=SNP
9	14017640	rs7025739	A	G	100	PASS	AC=844;AF=0.16853;AN=5008;NS=2504;DP=11084;EAS_AF=0.0407;AMR_AF=0.0908;AFR_AF=0.3684;EUR_AF=0.1044;SAS_AF=0.1513;AA=A|||;VT=SNP
9	14018144	rs7029792	G	C	100	PASS	AC=712;AF=0.142173;AN=5008;NS=2504;DP=18121;EAS_AF=0.0218;AMR_AF=0.0807;AFR_AF=0.3313;EUR_AF=0.1004;SAS_AF=0.0971;AA=G|||;VT=SNP
9	14018460	rs737668	T	C	100	PASS	AC=832;AF=0.166134;AN=5008;NS=2504;DP=18204;EAS_AF=0.0179;AMR_AF=0.2637;AFR_AF=0.0537;EUR_AF=0.4076;SAS_AF=0.1534;AA=T|||;VT=SNP
9	14018558	rs12001843	C	G	100	PASS	AC=849;AF=0.169529;AN=5008;NS=2504;DP=18149;EAS_AF=0.0387;AMR_AF=0.0879;AFR_AF=0.3775;EUR_AF=0.1014;SAS_AF=0.1513;AA=C|||;VT=SNP
9	14018788	rs10124838	A	G	100	PASS	AC=786;AF=0.156949;AN=5008;NS=2504;DP=16109;EAS_AF=0.0179;AMR_AF=0.2637;AFR_AF=0.0136;EUR_AF=0.4135;SAS_AF=0.1544;AA=A|||;VT=SNP
9	14018882	rs57993128	A	G	100	PASS	AC=623;AF=0.124401;AN=5008;NS=2504;DP=15635;EAS_AF=0.1032;AMR_AF=0.0634;AFR_AF=0.2489;EUR_AF=0.0676;SAS_AF=0.0798;AA=A|||;VT=SNP
9	14019651	rs7465962	T	C	100	PASS	AC=854;AF=0.170527;AN=5008;NS=2504;DP=21853;EAS_AF=0.124;AMR_AF=0.0706;AFR_AF=0.41;EUR_AF=0.0676;SAS_AF=0.0716;AA=T|||;VT=SNP
9	14019743	rs4631565	G	T	100	PASS	AC=663;AF=0.132388;AN=5008;NS=2504;DP=21118;EAS_AF=0.0169;AMR_AF=0.2392;AFR_AF=0.0076;EUR_AF=0.3579;SAS_AF=0.1125;AA=G|||;VT=SNP
9	14019912	rs2145989	C	T	100	PASS	AC=1928;AF=0.384984;AN=5008;NS=2504;DP=18782;EAS_AF=0.1508;AMR_AF=0.3718;AFR_AF=0.534;EUR_AF=0.5268;SAS_AF=0.2883;AA=C|||;VT=SNP
9	14020300	rs7046174	C	G	100	PASS	AC=2321;AF=0.463458;AN=5008;NS=2504;DP=19371;EAS_AF=0.4484;AMR_AF=0.451;AFR_AF=0.4448;EUR_AF=0.5795;SAS_AF=0.3937;AA=G|||;VT=SNP
9	14020436	rs10115804	C	A	100	PASS	AC=2871;AF=0.573283;AN=5008;NS=2504;DP=18329;EAS_AF=0.506;AMR_AF=0.6326;AFR_AF=0.5522;EUR_AF=0.7137;SAS_AF=0.4847;AA=A|||;VT=SNP
9	14020982	rs1853195	G	T	100	PASS	AC=3762;AF=0.751198;AN=5008;NS=2504;DP=18881;EAS_AF=0.6171;AMR_AF=0.6844;AFR_AF=0.9713;EUR_AF=0.7873;SAS_AF=0.6022;AA=T|||;VT=SNP
9	14021151	rs35473056	T	C	100	PASS	AC=403;AF=0.0804712;AN=5008;NS=2504;DP=17759;EAS_AF=0.0327;AMR_AF=0.1268;AFR_AF=0.0378;EUR_AF=0.1471;SAS_AF=0.0859;AA=T|||;VT=SNP
9	14021167	rs1853196	C	T	100	PASS	AC=3645;AF=0.727835;AN=5008;NS=2504;DP=17776;EAS_AF=0.619;AMR_AF=0.683;AFR_AF=0.9198;EUR_AF=0.7883;SAS_AF=0.5501;AA=T|||;VT=SNP
9	14021990	rs1977235	G	A	100	PASS	AC=1382;AF=0.275958;AN=5008;NS=2504;DP=17569;EAS_AF=0.4881;AMR_AF=0.2867;AFR_AF=0.1467;EUR_AF=0.2505;SAS_AF=0.2505;AA=g|||;VT=SNP
9	14022023	rs55977907	T	A	100	PASS	AC=549;AF=0.109625;AN=5008;NS=2504;DP=17798;EAS_AF=0.1012;AMR_AF=0.0648;AFR_AF=0.2133;EUR_AF=0.0626;SAS_AF=0.0583;AA=T|||;VT=SNP
9	14022404	rs10810078	G	T	100	PASS	AC=1140;AF=0.227636;AN=5008;NS=2504;DP=18051;EAS_AF=0.4871;AMR_AF=0.2637;AFR_AF=0.0121;EUR_AF=0.2157;SAS_AF=0.2382;AA=G|||;VT=SNP
9	14022749	rs58574560	C	T	100	PASS	AC=1623;AF=0.324081;AN=5008;NS=2504;DP=18538;EAS_AF=0.4831;AMR_AF=0.3026;AFR_AF=0.2829;EUR_AF=0.2803;SAS_AF=0.2761;AA=C|||;VT=SNP
9	14022905	rs13289170	T	C	100	PASS	AC=1116;AF=0.222843;AN=5008;NS=2504;DP=17552;EAS_AF=0.0526;AMR_AF=0.3055;AFR_AF=0.1528;EUR_AF=0.4374;SAS_AF=0.2137;AA=T|||;VT=SNP
9	14023427	rs7028654	C	A	100	PASS	AC=541;AF=0.108027;AN=5008;NS=2504;DP=18244;EAS_AF=0.0962;AMR_AF=0.0634;AFR_AF=0.2118;EUR_AF=0.0626;SAS_AF=0.0583;AA=C|||;VT=SNP
9	14023577	rs12351326	A	G	100	PASS	AC=1109;AF=0.221446;AN=5008;NS=2504;DP=19748;EAS_AF=0.0516;AMR_AF=0.3069;AFR_AF=0.1528;EUR_AF=0.4384;SAS_AF=0.2055;AA=A|||;VT=SNP
9	14024159	rs10961339	G	A	100	PASS	AC=747;AF=0.149161;AN=5008;NS=2504;DP=15609;EAS_AF=0.0188;AMR_AF=0.255;AFR_AF=0.0098;EUR_AF=0.3976;SAS_AF=0.1411;AA=G|||;VT=SNP
9	14024588	rs73405678	T	A	100	PASS	AC=344;AF=0.0686901;AN=5008;NS=2504;DP=17298;EAS_AF=0.0278;AMR_AF=0.0447;AFR_AF=0.1324;EUR_AF=0.0388;SAS_AF=0.0726;AA=T|||;VT=SNP
9	14024671	rs58624125	G	T	100	PASS	AC=555;AF=0.110823;AN=5008;NS=2504;DP=18550;EAS_AF=0.0903;AMR_AF=0.0648;AFR_AF=0.2095;EUR_AF=0.0666;SAS_AF=0.0767;AA=G|||;VT=SNP
9	14025101	rs7022407	T	C	100	PASS	AC=3911;AF=0.78095;AN=5008;NS=2504;DP=19397;EAS_AF=0.752;AMR_AF=0.7594;AFR_AF=0.9228;EUR_AF=0.7763;SAS_AF=0.6391;AA=C|||;VT=SNP
9	14025240	rs13283743	A	G	100	PASS	AC=754;AF=0.150559;AN=5008;NS=2504;DP=18838;EAS_AF=0.0188;AMR_AF=0.2565;AFR_AF=0.0098;EUR_AF=0.3996;SAS_AF=0.1452;AA=A|||;VT=SNP
9	14025508	rs12550926	A	C	100	PASS	AC=2949;AF=0.588858;AN=5008;NS=2504;DP=18745;EAS_AF=0.7083;AMR_AF=0.6671;AFR_AF=0.3873;EUR_AF=0.6928;SAS_AF=0.5757;AA=a|||;VT=SNP
9	14026033	rs17279781	T	G	100	PASS	AC=1607;AF=0.320887;AN=5008;NS=2504;DP=18343;EAS_AF=0.2302;AMR_AF=0.3415;AFR_AF=0.3631;EUR_AF=0.3231;SAS_AF=0.3405;AA=T|||;VT=SNP
9	14026076	rs10810079	C	G	100	PASS	AC=3690;AF=0.736821;AN=5008;NS=2504;DP=18742;EAS_AF=0.6438;AMR_AF=0.6787;AFR_AF=0.9251;EUR_AF=0.7744;SAS_AF=0.5808;AA=G|||;VT=SNP
9	14026089	rs10810080	T	C	100	PASS	AC=1873;AF=0.374002;AN=5008;NS=2504;DP=18860;EAS_AF=0.4097;AMR_AF=0.3329;AFR_AF=0.3828;EUR_AF=0.4831;SAS_AF=0.2423;AA=T|||;VT=SNP
9	14026183	rs10810081	A	G	100	PASS	AC=1889;AF=0.377196;AN=5008;NS=2504;DP=20603;EAS_AF=0.4216;AMR_AF=0.3343;AFR_AF=0.3828;EUR_AF=0.4831;SAS_AF=0.2454;AA=A|||;VT=SNP
9	14026510	rs16931256	A	C	100	PASS	AC=786;AF=0.156949;AN=5008;NS=2504;DP=22160;EAS_AF=0.1052;AMR_AF=0.0706;AFR_AF=0.3517;EUR_AF=0.0825;SAS_AF=0.0849;AA=A|||;VT=SNP
9	14027643	rs16931258	G	C	100	PASS	AC=703;AF=0.140375;AN=5008;NS=2504;DP=16773;EAS_AF=0.0913;AMR_AF=0.0576;AFR_AF=0.3381;EUR_AF=0.0755;SAS_AF=0.0491;AA=G|||;VT=SNP
9	14027818	rs10961343	G	C	100	PASS	AC=749;AF=0.149561;AN=5008;NS=2504;DP=18366;EAS_AF=0.0188;AMR_AF=0.2522;AFR_AF=0.0227;EUR_AF=0.3926;SAS_AF=0.1329;AA=G|||;VT=SNP
9	14028244	rs7019371	C	T	100	PASS	AC=575;AF=0.114816;AN=5008;NS=2504;DP=19656;EAS_AF=0.1022;AMR_AF=0.0605;AFR_AF=0.2216;EUR_AF=0.0855;SAS_AF=0.0521;AA=C|||;VT=SNP
9	14028320	rs7019738	G	C	100	PASS	AC=599;AF=0.119609;AN=5008;NS=2504;DP=19031;EAS_AF=0.1022;AMR_AF=0.062;AFR_AF=0.2216;EUR_AF=0.0885;SAS_AF=0.0726;AA=G|||;VT=SNP
9	14028713	rs16931261	G	A	100	PASS	AC=752;AF=0.15016;AN=5008;NS=2504;DP=17831;EAS_AF=0.1022;AMR_AF=0.062;AFR_AF=0.3495;EUR_AF=0.0885;SAS_AF=0.0562;AA=G|||;VT=SNP
9	14028892	rs7020399	G	A	100	PASS	AC=1957;AF=0.390775;AN=5008;NS=2504;DP=16030;EAS_AF=0.6111;AMR_AF=0.4222;AFR_AF=0.3169;EUR_AF=0.3171;SAS_AF=0.317;AA=G|||;VT=SNP
9	14029188	rs6474805	A	C	100	PASS	AC=4071;AF=0.812899;AN=5008;NS=2504;DP=15934;EAS_AF=0.7738;AMR_AF=0.7723;AFR_AF=0.969;EUR_AF=0.8181;SAS_AF=0.6656;AA=C|||;VT=SNP
9	14029235	rs7023574	A	G	100	PASS	AC=1063;AF=0.21226;AN=5008;NS=2504;DP=16464;EAS_AF=0.0188;AMR_AF=0.2752;AFR_AF=0.1967;EUR_AF=0.4284;SAS_AF=0.1656;AA=A|||;VT=SNP
9	14029329	rs1923353	T	C	100	PASS	AC=3830;AF=0.764776;AN=5008;NS=2504;DP=16012;EAS_AF=0.8115;AMR_AF=0.7579;AFR_AF=0.7821;EUR_AF=0.8111;SAS_AF=0.6503;AA=T|||;VT=SNP
9	14029460	rs13286764	C	T	100	PASS	AC=739;AF=0.147564;AN=5008;NS=2504;DP=14039;EAS_AF=0.0179;AMR_AF=0.255;AFR_AF=0.0113;EUR_AF=0.3897;SAS_AF=0.1401;AA=c|||;VT=SNP
9	14029462	rs2890976	C	T	100	PASS	AC=968;AF=0.193291;AN=5008;NS=2504;DP=14073;EAS_AF=0.1062;AMR_AF=0.0836;AFR_AF=0.4206;EUR_AF=0.1282;SAS_AF=0.1207;AA=c|||;VT=SNP
9	14029763	rs35113032	A	C	100	PASS	AC=766;AF=0.152955;AN=5008;NS=2504;DP=15795;EAS_AF=0.0188;AMR_AF=0.2507;AFR_AF=0.0144;EUR_AF=0.3887;SAS_AF=0.1667;AA=a|||;VT=SNP
9	14029965	rs2382433	G	T	100	PASS	AC=1991;AF=0.397564;AN=5008;NS=2504;DP=13213;EAS_AF=0.5962;AMR_AF=0.2723;AFR_AF=0.497;EUR_AF=0.2515;SAS_AF=0.2975;AA=t|||;VT=SNP
9	14030100	rs10961344	G	A	100	PASS	AC=1140;AF=0.227636;AN=5008;NS=2504;DP=13000;EAS_AF=0.0327;AMR_AF=0.3862;AFR_AF=0.0499;EUR_AF=0.5159;SAS_AF=0.2597;AA=a|||;VT=SNP
9	14030190	rs61374830	A	C	100	PASS	AC=1158;AF=0.23123;AN=5008;NS=2504;DP=6853;EAS_AF=0.0476;AMR_AF=0.1138;AFR_AF=0.5613;EUR_AF=0.1262;SAS_AF=0.1656;AA=a|||;VT=SNP
9	14030444	rs10961346	A	G	100	PASS	AC=1373;AF=0.274161;AN=5008;NS=2504;DP=13506;EAS_AF=0.1121;AMR_AF=0.3069;AFR_AF=0.469;EUR_AF=0.2217;SAS_AF=0.2086;AA=A|||;VT=SNP
9	14030625	rs13302756	C	T	100	PASS	AC=821;AF=0.163938;AN=5008;NS=2504;DP=16804;EAS_AF=0.0437;AMR_AF=0.2968;AFR_AF=0.0953;EUR_AF=0.2783;SAS_AF=0.1687;AA=T|||;VT=SNP
9	14030829	rs10810082	A	C	100	PASS	AC=2488;AF=0.496805;AN=5008;NS=2504;DP=17175;EAS_AF=0.5129;AMR_AF=0.4179;AFR_AF=0.5204;EUR_AF=0.4831;SAS_AF=0.5184;AA=C|||;VT=SNP
9	14031216	rs10961347	C	T	100	PASS	AC=1069;AF=0.213458;AN=5008;NS=2504;DP=18437;EAS_AF=0.0615;AMR_AF=0.1196;AFR_AF=0.4796;EUR_AF=0.1223;SAS_AF=0.1708;AA=T|||;VT=SNP
9	14031804	rs72698712	T	G	100	PASS	AC=438;AF=0.0874601;AN=5008;NS=2504;DP=17254;EAS_AF=0.0575;AMR_AF=0.0317;AFR_AF=0.1952;EUR_AF=0.0278;SAS_AF=0.0736;AA=T|||;VT=SNP
9	14031923	rs10810083	G	A	100	PASS	AC=1128;AF=0.22524;AN=5008;NS=2504;DP=17782;EAS_AF=0.0704;AMR_AF=0.1671;AFR_AF=0.3169;EUR_AF=0.3131;SAS_AF=0.2117;AA=A|||;VT=SNP
9	14032023	rs3899674	G	A	100	PASS	AC=2541;AF=0.507388;AN=5008;NS=2504;DP=18710;EAS_AF=0.1548;AMR_AF=0.5144;AFR_AF=0.9138;EUR_AF=0.5119;SAS_AF=0.3119;AA=G|||;VT=SNP
9	14032449	rs10961349	G	C	100	PASS	AC=768;AF=0.153355;AN=5008;NS=2504;DP=17886;EAS_AF=0.0694;AMR_AF=0.1066;AFR_AF=0.2617;EUR_AF=0.1054;SAS_AF=0.1759;AA=G|||;VT=SNP
9	14033328	rs7049018	C	T	100	PASS	AC=2567;AF=0.51258;AN=5008;NS=2504;DP=19882;EAS_AF=0.3571;AMR_AF=0.6326;AFR_AF=0.5703;EUR_AF=0.5577;SAS_AF=0.4632;AA=T|||;VT=SNP
9	14033439	rs73648450	A	T	100	PASS	AC=281;AF=0.0561102;AN=5008;NS=2504;DP=21739;EAS_AF=0.0407;AMR_AF=0.0879;AFR_AF=0.0204;EUR_AF=0.1183;SAS_AF=0.0337;AA=A|||;VT=SNP
9	14033662	rs72698715	T	A	100	PASS	AC=303;AF=0.0605032;AN=5008;NS=2504;DP=21736;EAS_AF=0.005;AMR_AF=0.1916;AFR_AF=0.0076;EUR_AF=0.1193;SAS_AF=0.0358;AA=T|||;VT=SNP
9	14033917	rs112943795	T	G	100	PASS	AC=219;AF=0.04373;AN=5008;NS=2504;DP=19737;EAS_AF=0.0853;AMR_AF=0.0749;AFR_AF=0.0204;EUR_AF=0.0209;SAS_AF=0.0337;AA=T|||;VT=SNP
9	14034123	rs77007376	A	G	100	PASS	AC=288;AF=0.057508;AN=5008;NS=2504;DP=18633;EAS_AF=0.0407;AMR_AF=0.0893;AFR_AF=0.0045;EUR_AF=0.1193;SAS_AF=0.0603;AA=A|||;VT=SNP
9	14034246	rs67336119	C	A	100	PASS	AC=674;AF=0.134585;AN=5008;NS=2504;DP=12263;EAS_AF=0.0238;AMR_AF=0.2161;AFR_AF=0.2035;EUR_AF=0.1193;SAS_AF=0.1135;AA=C|||;VT=SNP
9	14034285	rs1923354	T	C	100	PASS	AC=3640;AF=0.726837;AN=5008;NS=2504;DP=14567;EAS_AF=0.8651;AMR_AF=0.7896;AFR_AF=0.4803;EUR_AF=0.8161;SAS_AF=0.7812;AA=C|||;VT=SNP
9	14034346	rs7850674	C	T	100	PASS	AC=199;AF=0.0397364;AN=5008;NS=2504;DP=11510;EAS_AF=0.0873;AMR_AF=0.0749;AFR_AF=0.0038;EUR_AF=0.0209;SAS_AF=0.0337;AA=c|||;VT=SNP
9	14035339	rs16931278	G	T	100	PASS	AC=322;AF=0.0642971;AN=5008;NS=2504;DP=19738;EAS_AF=0.1508;AMR_AF=0.0836;AFR_AF=0.0091;EUR_AF=0.0249;SAS_AF=0.0767;AA=G|||;VT=SNP
9	14035532	rs78058775	G	A	100	PASS	AC=198;AF=0.0395367;AN=5008;NS=2504;DP=19234;EAS_AF=0.0873;AMR_AF=0.0749;AFR_AF=0.0038;EUR_AF=0.0199;SAS_AF=0.0337;AA=g|||;VT=SNP
9	14035568	rs7027377	G	A	100	PASS	AC=323;AF=0.0644968;AN=5008;NS=2504;DP=17973;EAS_AF=0.1508;AMR_AF=0.0836;AFR_AF=0.0091;EUR_AF=0.0249;SAS_AF=0.0777;AA=A|||;VT=SNP
9	14035571	rs7027382	G	A	100	PASS	AC=322;AF=0.0642971;AN=5008;NS=2504;DP=17952;EAS_AF=0.1508;AMR_AF=0.0836;AFR_AF=0.0091;EUR_AF=0.0249;SAS_AF=0.0767;AA=G|||;VT=SNP
9	14035613	rs73648451	G	A	100	PASS	AC=512;AF=0.102236;AN=5008;NS=2504;DP=18188;EAS_AF=0.0933;AMR_AF=0.0389;AFR_AF=0.118;EUR_AF=0.0954;SAS_AF=0.1421;AA=G|||;VT=SNP
9	14035965	rs10115336	T	C	100	PASS	AC=1809;AF=0.361222;AN=5008;NS=2504;DP=19039;EAS_AF=0.5198;AMR_AF=0.3069;AFR_AF=0.2716;EUR_AF=0.3628;SAS_AF=0.3558;AA=T|||;VT=SNP
9	14036242	rs3920568	A	G	100	PASS	AC=2356;AF=0.470447;AN=5008;NS=2504;DP=18800;EAS_AF=0.6101;AMR_AF=0.3372;AFR_AF=0.4357;EUR_AF=0.4245;SAS_AF=0.5153;AA=G|||;VT=SNP
9	14036271	rs10810084	T	C	100	PASS	AC=283;AF=0.0565096;AN=5008;NS=2504;DP=18256;EAS_AF=0.0992;AMR_AF=0.013;AFR_AF=0.0318;EUR_AF=0.0368;SAS_AF=0.0971;AA=T|||;VT=SNP
9	14036516	rs1923356	A	T	100	PASS	AC=2897;AF=0.578474;AN=5008;NS=2504;DP=16590;EAS_AF=0.7639;AMR_AF=0.4265;AFR_AF=0.6157;EUR_AF=0.4175;SAS_AF=0.6104;AA=T|||;VT=SNP
9	14036782	rs111943504	A	G	100	PASS	AC=702;AF=0.140176;AN=5008;NS=2504;DP=14625;EAS_AF=0.1548;AMR_AF=0.1787;AFR_AF=0.1074;EUR_AF=0.1759;SAS_AF=0.1053;AA=A|||;VT=SNP
9	14037086	rs75947181	A	G	100	PASS	AC=215;AF=0.0429313;AN=5008;NS=2504;DP=11037;EAS_AF=0.0645;AMR_AF=0.1513;AFR_AF=0.0091;EUR_AF=0.0179;SAS_AF=0.0153;AA=A|||;VT=SNP
9	14037240	rs6415720	G	T	100	PASS	AC=2209;AF=0.441094;AN=5008;NS=2504;DP=15239;EAS_AF=0.8194;AMR_AF=0.3256;AFR_AF=0.2905;EUR_AF=0.2495;SAS_AF=0.5337;AA=T|||;VT=SNP
9	14037246	rs12376829	T	G	100	PASS	AC=609;AF=0.121605;AN=5008;NS=2504;DP=15273;EAS_AF=0.1825;AMR_AF=0.183;AFR_AF=0.0325;EUR_AF=0.0875;SAS_AF=0.1708;AA=T|||;VT=SNP
9	14037831	rs1853197	A	C	100	PASS	AC=2960;AF=0.591054;AN=5008;NS=2504;DP=19624;EAS_AF=0.9335;AMR_AF=0.4222;AFR_AF=0.4418;EUR_AF=0.5328;SAS_AF=0.6196;AA=C|||;VT=SNP
9	14038252	rs2890977	T	C	100	PASS	AC=2173;AF=0.433906;AN=5008;NS=2504;DP=19696;EAS_AF=0.5694;AMR_AF=0.2867;AFR_AF=0.3003;EUR_AF=0.4374;SAS_AF=0.5757;AA=T|||;VT=SNP
9	14038347	rs79451483	T	C	100	PASS	AC=955;AF=0.190695;AN=5008;NS=2504;DP=18369;EAS_AF=0.3988;AMR_AF=0.1513;AFR_AF=0.2126;EUR_AF=0.0845;SAS_AF=0.0838;AA=T|||;VT=SNP
9	14038453	rs2382434	C	T	100	PASS	AC=3095;AF=0.618011;AN=5008;NS=2504;DP=19318;EAS_AF=0.9534;AMR_AF=0.4366;AFR_AF=0.4985;EUR_AF=0.5249;SAS_AF=0.6585;AA=C|||;VT=SNP
9	14038763	rs7867828	G	C	100	PASS	AC=2186;AF=0.436502;AN=5008;NS=2504;DP=17413;EAS_AF=0.5833;AMR_AF=0.304;AFR_AF=0.2791;EUR_AF=0.4294;SAS_AF=0.5992;AA=G|||;VT=SNP
9	14039516	rs61516040	G	A	100	PASS	AC=889;AF=0.177516;AN=5008;NS=2504;DP=20884;EAS_AF=0.3641;AMR_AF=0.1225;AFR_AF=0.2186;EUR_AF=0.0875;SAS_AF=0.0613;AA=G|||;VT=SNP
9	14039559	rs74305113	A	G	100	PASS	AC=657;AF=0.13119;AN=5008;NS=2504;DP=20940;EAS_AF=0.3661;AMR_AF=0.1167;AFR_AF=0.0492;EUR_AF=0.0825;SAS_AF=0.0603;AA=A|||;VT=SNP
9	14039652	rs10115541	G	A	100	PASS	AC=3091;AF=0.617212;AN=5008;NS=2504;DP=19185;EAS_AF=0.9474;AMR_AF=0.4323;AFR_AF=0.528;EUR_AF=0.506;SAS_AF=0.6431;AA=A|||;VT=SNP
9	14040380	rs1575255	G	A	100	PASS	AC=2004;AF=0.40016;AN=5008;NS=2504;DP=14985;EAS_AF=0.5655;AMR_AF=0.2781;AFR_AF=0.211;EUR_AF=0.4155;SAS_AF=0.5562;AA=g|||;VT=SNP
9	14040440	rs1575256	G	C	100	PASS	AC=2191;AF=0.4375;AN=5008;NS=2504;DP=14567;EAS_AF=0.5843;AMR_AF=0.3084;AFR_AF=0.2995;EUR_AF=0.4195;SAS_AF=0.5828;AA=G|||;VT=SNP
9	14040706	rs1853198	C	T	100	PASS	AC=1988;AF=0.396965;AN=5008;NS=2504;DP=18474;EAS_AF=0.5655;AMR_AF=0.2738;AFR_AF=0.1989;EUR_AF=0.4195;SAS_AF=0.5552;AA=T|||;VT=SNP
9	14040837	rs1853199	A	C	100	PASS	AC=3084;AF=0.615815;AN=5008;NS=2504;DP=18002;EAS_AF=0.9524;AMR_AF=0.4337;AFR_AF=0.5197;EUR_AF=0.505;SAS_AF=0.6421;AA=C|||;VT=SNP
9	14040977	rs57067791	C	G	100	PASS	AC=1104;AF=0.220447;AN=5008;NS=2504;DP=24550;EAS_AF=0.3859;AMR_AF=0.1571;AFR_AF=0.3275;EUR_AF=0.0875;SAS_AF=0.0869;AA=C|||;VT=SNP
9	14041071	rs10511588	T	C	100	PASS	AC=3174;AF=0.633786;AN=5008;NS=2504;DP=23579;EAS_AF=0.9514;AMR_AF=0.4352;AFR_AF=0.5847;EUR_AF=0.508;SAS_AF=0.6431;AA=C|||;VT=SNP
9	14042304	rs12555759	C	G	100	PASS	AC=676;AF=0.134984;AN=5008;NS=2504;DP=15886;EAS_AF=0.3661;AMR_AF=0.1196;AFR_AF=0.0651;EUR_AF=0.0835;SAS_AF=0.0552;AA=G|||;VT=SNP
9	14042588	rs2382435	C	G	100	PASS	AC=2807;AF=0.560503;AN=5008;NS=2504;DP=14513;EAS_AF=0.9276;AMR_AF=0.4035;AFR_AF=0.3593;EUR_AF=0.502;SAS_AF=0.6258;AA=C|||;VT=SNP
9	14043162	rs10756524	C	A	100	PASS	AC=3122;AF=0.623403;AN=5008;NS=2504;DP=23375;EAS_AF=0.9484;AMR_AF=0.4366;AFR_AF=0.5386;EUR_AF=0.506;SAS_AF=0.6564;AA=A|||;VT=SNP
9	14043253	rs16931284	A	C	100	PASS	AC=685;AF=0.136781;AN=5008;NS=2504;DP=21171;EAS_AF=0.3681;AMR_AF=0.121;AFR_AF=0.0651;EUR_AF=0.0835;SAS_AF=0.0613;AA=A|||;VT=SNP
9	14043516	rs10738352	C	T	100	PASS	AC=3124;AF=0.623802;AN=5008;NS=2504;DP=21367;EAS_AF=0.9474;AMR_AF=0.4366;AFR_AF=0.5371;EUR_AF=0.506;SAS_AF=0.6616;AA=T|||;VT=SNP
9	14043878	rs16931288	T	C	100	PASS	AC=689;AF=0.13758;AN=5008;NS=2504;DP=16953;EAS_AF=0.376;AMR_AF=0.121;AFR_AF=0.0643;EUR_AF=0.0835;SAS_AF=0.0583;AA=T|||;VT=SNP
9	14044059	rs78525603	G	T	100	PASS	AC=671;AF=0.133986;AN=5008;NS=2504;DP=15302;EAS_AF=0.3611;AMR_AF=0.1196;AFR_AF=0.0635;EUR_AF=0.0835;SAS_AF=0.0573;AA=G|||;VT=SNP
9	14044105	rs7869774	C	T	100	PASS	AC=3132;AF=0.625399;AN=5008;NS=2504;DP=14771;EAS_AF=0.9484;AMR_AF=0.438;AFR_AF=0.5416;EUR_AF=0.506;SAS_AF=0.6616;AA=T|||;VT=SNP
9	14044177	rs80226150	A	T	100	PASS	AC=298;AF=0.0595048;AN=5008;NS=2504;DP=14579;EAS_AF=0.0962;AMR_AF=0.1124;AFR_AF=0.003;EUR_AF=0.0755;SAS_AF=0.044;AA=A|||;VT=SNP
9	14044604	rs10756525	C	T	100	PASS	AC=2606;AF=0.520367;AN=5008;NS=2504;DP=12543;EAS_AF=0.9315;AMR_AF=0.3919;AFR_AF=0.2073;EUR_AF=0.5;SAS_AF=0.6319;AA=T|||;VT=SNP
9	14045245	rs10756526	T	G	100	PASS	AC=1896;AF=0.378594;AN=5008;NS=2504;DP=16693;EAS_AF=0.5675;AMR_AF=0.2666;AFR_AF=0.1067;EUR_AF=0.4284;SAS_AF=0.5798;AA=T|||;VT=SNP
9	14045521	rs12553096	T	C	100	PASS	AC=688;AF=0.13738;AN=5008;NS=2504;DP=17063;EAS_AF=0.374;AMR_AF=0.1196;AFR_AF=0.0635;EUR_AF=0.0835;SAS_AF=0.0613;AA=T|||;VT=SNP
9	14045597	rs7874572	C	T	100	PASS	AC=2159;AF=0.43111;AN=5008;NS=2504;DP=18520;EAS_AF=0.5665;AMR_AF=0.2824;AFR_AF=0.3026;EUR_AF=0.4245;SAS_AF=0.5777;AA=C|||;VT=SNP
9	14045745	rs7874668	A	G	100	PASS	AC=2235;AF=0.446286;AN=5008;NS=2504;DP=17612;EAS_AF=0.5873;AMR_AF=0.3098;AFR_AF=0.3064;EUR_AF=0.4324;SAS_AF=0.6012;AA=A|||;VT=SNP
9	14046130	rs7037078	T	C	100	PASS	AC=2167;AF=0.432708;AN=5008;NS=2504;DP=16178;EAS_AF=0.5625;AMR_AF=0.2824;AFR_AF=0.3056;EUR_AF=0.4314;SAS_AF=0.5787;AA=T|||;VT=SNP
9	14046948	rs75556599	T	G	100	PASS	AC=683;AF=0.136382;AN=5008;NS=2504;DP=17443;EAS_AF=0.3651;AMR_AF=0.1196;AFR_AF=0.0651;EUR_AF=0.0835;SAS_AF=0.0634;AA=T|||;VT=SNP
9	14047491	rs10756527	C	T	100	PASS	AC=2985;AF=0.596046;AN=5008;NS=2504;DP=18451;EAS_AF=0.9266;AMR_AF=0.4092;AFR_AF=0.5008;EUR_AF=0.506;SAS_AF=0.6094;AA=T|||;VT=SNP
9	14047554	rs10756528	C	T	100	PASS	AC=2995;AF=0.598043;AN=5008;NS=2504;DP=16865;EAS_AF=0.9345;AMR_AF=0.4078;AFR_AF=0.503;EUR_AF=0.506;SAS_AF=0.6094;AA=T|||;VT=SNP
9	14047652	rs79964387	C	A	100	PASS	AC=609;AF=0.121605;AN=5008;NS=2504;DP=15579;EAS_AF=0.3601;AMR_AF=0.1167;AFR_AF=0.0204;EUR_AF=0.0825;SAS_AF=0.0562;AA=C|||;VT=SNP
9	14048323	rs7857599	G	A	100	PASS	AC=3063;AF=0.611621;AN=5008;NS=2504;DP=17063;EAS_AF=0.9494;AMR_AF=0.4352;AFR_AF=0.5023;EUR_AF=0.5119;SAS_AF=0.6391;AA=A|||;VT=SNP
9	14049160	rs10810087	C	T	100	PASS	AC=1994;AF=0.398163;AN=5008;NS=2504;DP=14302;EAS_AF=0.5734;AMR_AF=0.2723;AFR_AF=0.1959;EUR_AF=0.4235;SAS_AF=0.5542;AA=C|||;VT=SNP
9	14049810	rs12553244	G	C	100	PASS	AC=634;AF=0.126597;AN=5008;NS=2504;DP=17398;EAS_AF=0.3621;AMR_AF=0.1182;AFR_AF=0.0371;EUR_AF=0.0835;SAS_AF=0.0552;AA=G|||;VT=SNP
9	14050126	rs77458119	A	G	100	PASS	AC=323;AF=0.0644968;AN=5008;NS=2504;DP=14971;EAS_AF=0.1012;AMR_AF=0.1138;AFR_AF=0.0189;EUR_AF=0.0746;SAS_AF=0.0429;AA=A|||;VT=SNP
9	14051013	rs1040888	A	G	100	PASS	AC=3190;AF=0.636981;AN=5008;NS=2504;DP=18229;EAS_AF=0.9524;AMR_AF=0.4409;AFR_AF=0.5719;EUR_AF=0.5219;SAS_AF=0.6575;AA=G|||;VT=SNP
9	14051032	rs2181075	G	A	100	PASS	AC=630;AF=0.125799;AN=5008;NS=2504;DP=18384;EAS_AF=0.3611;AMR_AF=0.1196;AFR_AF=0.0325;EUR_AF=0.0855;SAS_AF=0.0552;AA=A|||;VT=SNP
9	14051273	rs74342178	G	A	100	PASS	AC=631;AF=0.125998;AN=5008;NS=2504;DP=17745;EAS_AF=0.3611;AMR_AF=0.1196;AFR_AF=0.0333;EUR_AF=0.0855;SAS_AF=0.0552;AA=G|||;VT=SNP
9	14052050	rs7023849	G	C	100	PASS	AC=2824;AF=0.563898;AN=5008;NS=2504;DP=19568;EAS_AF=0.6905;AMR_AF=0.4308;AFR_AF=0.531;EUR_AF=0.506;SAS_AF=0.6319;AA=G|||;VT=SNP
9	14053403	rs7028752	G	T	100	PASS	AC=3079;AF=0.614816;AN=5008;NS=2504;DP=18862;EAS_AF=0.9534;AMR_AF=0.4107;AFR_AF=0.5635;EUR_AF=0.4493;SAS_AF=0.6503;AA=T|||;VT=SNP
9	14054351	rs60451275	T	C	100	PASS	AC=1086;AF=0.216853;AN=5008;NS=2504;DP=19053;EAS_AF=0.381;AMR_AF=0.1628;AFR_AF=0.3207;EUR_AF=0.0875;SAS_AF=0.0787;AA=C|||;VT=SNP
9	14054403	rs75726676	C	T	100	PASS	AC=362;AF=0.0722843;AN=5008;NS=2504;DP=19449;EAS_AF=0.0298;AMR_AF=0.0187;AFR_AF=0.121;EUR_AF=0.0408;SAS_AF=0.1207;AA=c|||;VT=SNP
9	14054617	rs10961356	A	G	100	PASS	AC=1109;AF=0.221446;AN=5008;NS=2504;DP=17115;EAS_AF=0.379;AMR_AF=0.1657;AFR_AF=0.3381;EUR_AF=0.0875;SAS_AF=0.0787;AA=G|||;VT=SNP
9	14054971	rs57255486	C	T	100	PASS	AC=1041;AF=0.207867;AN=5008;NS=2504;DP=15795;EAS_AF=0.377;AMR_AF=0.1542;AFR_AF=0.2935;EUR_AF=0.0885;SAS_AF=0.0787;AA=T|||;VT=SNP
9	14055645	rs78765671	C	T	100	PASS	AC=1129;AF=0.225439;AN=5008;NS=2504;DP=16659;EAS_AF=0.376;AMR_AF=0.1671;AFR_AF=0.354;EUR_AF=0.0885;SAS_AF=0.0787;AA=T|||;VT=SNP
9	14055792	rs10756529	T	C	100	PASS	AC=1855;AF=0.370407;AN=5008;NS=2504;DP=18658;EAS_AF=0.5714;AMR_AF=0.2104;AFR_AF=0.211;EUR_AF=0.3101;SAS_AF=0.5542;AA=T|||;VT=SNP
9	14055973	rs12685927	T	C	100	PASS	AC=706;AF=0.140974;AN=5008;NS=2504;DP=17695;EAS_AF=0.1171;AMR_AF=0.1542;AFR_AF=0.2564;EUR_AF=0.0755;SAS_AF=0.0675;AA=T|||;VT=SNP
9	14056264	rs9792570	G	A	100	PASS	AC=2899;AF=0.578874;AN=5008;NS=2504;DP=19146;EAS_AF=0.9474;AMR_AF=0.3732;AFR_AF=0.5166;EUR_AF=0.3797;SAS_AF=0.6339;AA=A|||;VT=SNP
9	14056419	rs9792571	C	G	100	PASS	AC=707;AF=0.141174;AN=5008;NS=2504;DP=18004;EAS_AF=0.3889;AMR_AF=0.1254;AFR_AF=0.0643;EUR_AF=0.0885;SAS_AF=0.0552;AA=C|||;VT=SNP
9	14057055	rs6474806	T	C	100	PASS	AC=3050;AF=0.609026;AN=5008;NS=2504;DP=19480;EAS_AF=0.9534;AMR_AF=0.402;AFR_AF=0.5794;EUR_AF=0.4056;SAS_AF=0.6503;AA=C|||;VT=SNP
9	14057173	rs7872771	G	A	100	PASS	AC=3028;AF=0.604633;AN=5008;NS=2504;DP=17351;EAS_AF=0.9524;AMR_AF=0.3977;AFR_AF=0.5726;EUR_AF=0.4026;SAS_AF=0.6442;AA=A|||;VT=SNP
9	14058548	rs10116586	A	C	100	PASS	AC=1624;AF=0.324281;AN=5008;NS=2504;DP=16910;EAS_AF=0.245;AMR_AF=0.2421;AFR_AF=0.2988;EUR_AF=0.4781;SAS_AF=0.3405;AA=A|||;VT=SNP
9	14060364	rs4142978	C	G	100	PASS	AC=4215;AF=0.841653;AN=5008;NS=2504;DP=19311;EAS_AF=0.996;AMR_AF=0.8718;AFR_AF=0.7564;EUR_AF=0.7962;SAS_AF=0.8231;AA=G|||;VT=SNP
9	14061876	rs6474807	G	C	100	PASS	AC=3542;AF=0.707268;AN=5008;NS=2504;DP=16999;EAS_AF=0.9365;AMR_AF=0.7579;AFR_AF=0.5605;EUR_AF=0.67;SAS_AF=0.6718;AA=G|||;VT=SNP
9	14061949	rs6474808	T	C	100	PASS	AC=3861;AF=0.770966;AN=5008;NS=2504;DP=18614;EAS_AF=0.9365;AMR_AF=0.8473;AFR_AF=0.6399;EUR_AF=0.7853;SAS_AF=0.7086;AA=T|||;VT=SNP
9	14062107	rs60600345	G	C	100	PASS	AC=574;AF=0.114617;AN=5008;NS=2504;DP=18194;EAS_AF=0.1171;AMR_AF=0.1009;AFR_AF=0.1558;EUR_AF=0.1183;SAS_AF=0.0624;AA=C|||;VT=SNP
9	14063510	rs1407345	A	G	100	PASS	AC=3896;AF=0.777955;AN=5008;NS=2504;DP=18267;EAS_AF=0.8859;AMR_AF=0.7061;AFR_AF=0.8411;EUR_AF=0.6769;SAS_AF=0.7362;AA=A|||;VT=SNP
9	14064741	rs7039300	T	G	100	PASS	AC=1419;AF=0.283347;AN=5008;NS=2504;DP=15309;EAS_AF=0.2649;AMR_AF=0.3487;AFR_AF=0.2247;EUR_AF=0.2048;SAS_AF=0.4162;AA=T|||;VT=SNP
9	14064831	rs28706541	A	C	100	PASS	AC=1796;AF=0.358626;AN=5008;NS=2504;DP=15036;EAS_AF=0.6081;AMR_AF=0.3617;AFR_AF=0.2254;EUR_AF=0.1998;SAS_AF=0.4427;AA=A|||;VT=SNP
9	14064891	rs10283831	C	T	100	PASS	AC=464;AF=0.0926518;AN=5008;NS=2504;DP=14926;EAS_AF=0.003;AMR_AF=0.1066;AFR_AF=0.143;EUR_AF=0.1252;SAS_AF=0.0736;AA=C|||;VT=SNP
9	14065753	rs72698733	G	A	100	PASS	AC=294;AF=0.0587061;AN=5008;NS=2504;DP=17761;EAS_AF=0.002;AMR_AF=0.085;AFR_AF=0.0295;EUR_AF=0.1213;SAS_AF=0.0736;AA=G|||;VT=SNP
9	14066065	rs567563	A	G	100	PASS	AC=703;AF=0.140375;AN=5008;NS=2504;DP=19048;EAS_AF=0.123;AMR_AF=0.1916;AFR_AF=0.0204;EUR_AF=0.2097;SAS_AF=0.2127;AA=A|||;VT=SNP
9	14066752	rs12555513	C	T	100	PASS	AC=743;AF=0.148363;AN=5008;NS=2504;DP=20886;EAS_AF=0.1925;AMR_AF=0.2579;AFR_AF=0.0053;EUR_AF=0.0746;SAS_AF=0.2945;AA=C|||;VT=SNP
9	14066897	rs7875010	T	C	100	PASS	AC=3303;AF=0.659545;AN=5008;NS=2504;DP=20658;EAS_AF=0.8373;AMR_AF=0.647;AFR_AF=0.5613;EUR_AF=0.662;SAS_AF=0.6155;AA=T|||;VT=SNP
9	14067281	rs512477	A	G	100	PASS	AC=2152;AF=0.429712;AN=5008;NS=2504;DP=22326;EAS_AF=0.1796;AMR_AF=0.4063;AFR_AF=0.6377;EUR_AF=0.4483;SAS_AF=0.4039;AA=G|||;VT=SNP
9	14068306	rs6474809	T	C	100	PASS	AC=4006;AF=0.79992;AN=5008;NS=2504;DP=20388;EAS_AF=0.9514;AMR_AF=0.8386;AFR_AF=0.7035;EUR_AF=0.7863;SAS_AF=0.7607;AA=t|||;VT=SNP
9	14068504	rs544565	G	T	100	PASS	AC=1468;AF=0.293131;AN=5008;NS=2504;DP=17488;EAS_AF=0.1101;AMR_AF=0.3184;AFR_AF=0.4024;EUR_AF=0.33;SAS_AF=0.2781;AA=t|||;VT=SNP
9	14068852	rs73407797	G	A	100	PASS	AC=801;AF=0.159944;AN=5008;NS=2504;DP=15838;EAS_AF=0.002;AMR_AF=0.1268;AFR_AF=0.3888;EUR_AF=0.1223;SAS_AF=0.0757;AA=A|||;VT=SNP
9	14070331	rs10217348	A	C	100	PASS	AC=844;AF=0.16853;AN=5008;NS=2504;DP=18506;EAS_AF=0.1071;AMR_AF=0.1326;AFR_AF=0.407;EUR_AF=0.0149;SAS_AF=0.093;AA=C|||;VT=SNP
9	14070332	rs10217689	C	T	100	PASS	AC=844;AF=0.16853;AN=5008;NS=2504;DP=18578;EAS_AF=0.1071;AMR_AF=0.1326;AFR_AF=0.407;EUR_AF=0.0149;SAS_AF=0.093;AA=T|||;VT=SNP
9	14070422	rs10961361	A	G	100	PASS	AC=1379;AF=0.275359;AN=5008;NS=2504;DP=21104;EAS_AF=0.2986;AMR_AF=0.3689;AFR_AF=0.2799;EUR_AF=0.0795;SAS_AF=0.3804;AA=A|||;VT=SNP
9	14071980	rs77685001	A	G	100	PASS	AC=319;AF=0.0636981;AN=5008;NS=2504;DP=19655;EAS_AF=0.1121;AMR_AF=0.0893;AFR_AF=0.0257;EUR_AF=0.0129;SAS_AF=0.0992;AA=A|||;VT=SNP
9	14072370	rs569114	A	G	100	PASS	AC=3472;AF=0.693291;AN=5008;NS=2504;DP=19924;EAS_AF=0.7282;AMR_AF=0.621;AFR_AF=0.8707;EUR_AF=0.3907;SAS_AF=0.7802;AA=G|||;VT=SNP
9	14072641	rs7862050	C	A	100	PASS	AC=1902;AF=0.379792;AN=5008;NS=2504;DP=17745;EAS_AF=0.4782;AMR_AF=0.2089;AFR_AF=0.764;EUR_AF=0.0905;SAS_AF=0.1779;AA=C|||;VT=SNP
9	14072941	rs7035356	G	A	100	PASS	AC=1540;AF=0.307508;AN=5008;NS=2504;DP=18560;EAS_AF=0.4782;AMR_AF=0.1844;AFR_AF=0.4985;EUR_AF=0.0895;SAS_AF=0.1851;AA=G|||;VT=SNP
9	14073487	rs534729	A	G	100	PASS	AC=2083;AF=0.415935;AN=5008;NS=2504;DP=15049;EAS_AF=0.5288;AMR_AF=0.4092;AFR_AF=0.3306;EUR_AF=0.3181;SAS_AF=0.5204;AA=A|||;VT=SNP
9	14073899	rs73409906	G	A	100	PASS	AC=1692;AF=0.337859;AN=5008;NS=2504;DP=7096;EAS_AF=0.2817;AMR_AF=0.3689;AFR_AF=0.4319;EUR_AF=0.16;SAS_AF=0.4294;AA=G|||;VT=SNP
9	14074022	rs516325	C	T	100	PASS	AC=2767;AF=0.552516;AN=5008;NS=2504;DP=18338;EAS_AF=0.377;AMR_AF=0.5735;AFR_AF=0.7526;EUR_AF=0.3469;SAS_AF=0.6595;AA=T|||;VT=SNP
9	14074099	rs10961364	G	T	100	PASS	AC=1984;AF=0.396166;AN=5008;NS=2504;DP=17568;EAS_AF=0.375;AMR_AF=0.451;AFR_AF=0.4803;EUR_AF=0.164;SAS_AF=0.5041;AA=g|||;VT=SNP
9	14074266	rs1689280	T	C	100	PASS	AC=2815;AF=0.562101;AN=5008;NS=2504;DP=17962;EAS_AF=0.381;AMR_AF=0.5836;AFR_AF=0.7723;EUR_AF=0.3539;SAS_AF=0.6636;AA=T|||;VT=SNP
9	14075095	rs4741343	G	A	100	PASS	AC=2394;AF=0.478035;AN=5008;NS=2504;DP=20249;EAS_AF=0.6964;AMR_AF=0.4726;AFR_AF=0.5098;EUR_AF=0.171;SAS_AF=0.5297;AA=A|||;VT=SNP
9	14076237	rs6474816	C	T	100	PASS	AC=2479;AF=0.495008;AN=5008;NS=2504;DP=16241;EAS_AF=0.62;AMR_AF=0.4063;AFR_AF=0.7421;EUR_AF=0.17;SAS_AF=0.4294;AA=T|||;VT=SNP
9	14076256	rs578720	G	T	100	PASS	AC=613;AF=0.122404;AN=5008;NS=2504;DP=15784;EAS_AF=0.0804;AMR_AF=0.17;AFR_AF=0.0113;EUR_AF=0.175;SAS_AF=0.228;AA=G|||;VT=SNP
9	14076289	rs578809	A	C	100	PASS	AC=980;AF=0.195687;AN=5008;NS=2504;DP=15072;EAS_AF=0.0804;AMR_AF=0.1931;AFR_AF=0.2753;EUR_AF=0.1769;SAS_AF=0.228;AA=A|||;VT=SNP
9	14077378	rs73648455	C	T	100	PASS	AC=603;AF=0.120407;AN=5008;NS=2504;DP=15426;EAS_AF=0.0585;AMR_AF=0.0706;AFR_AF=0.2557;EUR_AF=0.0815;SAS_AF=0.0767;AA=C|||;VT=SNP
9	14077525	rs62532496	T	C	100	PASS	AC=1377;AF=0.27496;AN=5008;NS=2504;DP=16303;EAS_AF=0.2907;AMR_AF=0.3372;AFR_AF=0.2216;EUR_AF=0.164;SAS_AF=0.4008;AA=T|||;VT=SNP
9	14078455	rs579735	C	T	100	PASS	AC=439;AF=0.0876597;AN=5008;NS=2504;DP=15848;EAS_AF=0.004;AMR_AF=0.1052;AFR_AF=0.0068;EUR_AF=0.1948;SAS_AF=0.1605;AA=C|||;VT=SNP
9	14078878	rs16931322	G	A	100	PASS	AC=602;AF=0.120208;AN=5008;NS=2504;DP=18686;EAS_AF=0.0615;AMR_AF=0.0706;AFR_AF=0.264;EUR_AF=0.0765;SAS_AF=0.0665;AA=G|||;VT=SNP
9	14079067	rs480700	T	C	100	PASS	AC=3422;AF=0.683307;AN=5008;NS=2504;DP=22456;EAS_AF=0.6458;AMR_AF=0.6153;AFR_AF=0.9198;EUR_AF=0.3817;SAS_AF=0.7607;AA=C|||;VT=SNP
9	14080129	rs1689282	C	A	100	PASS	AC=3057;AF=0.610423;AN=5008;NS=2504;DP=18158;EAS_AF=0.5972;AMR_AF=0.5432;AFR_AF=0.8306;EUR_AF=0.34;SAS_AF=0.6524;AA=A|||;VT=SNP
9	14085583	rs484555	A	G	100	PASS	AC=2988;AF=0.596645;AN=5008;NS=2504;DP=17672;EAS_AF=0.5685;AMR_AF=0.5749;AFR_AF=0.7163;EUR_AF=0.3499;SAS_AF=0.7331;AA=G|||;VT=SNP
9	14087769	rs7858	C	T	100	PASS	AC=624;AF=0.124601;AN=5008;NS=2504;DP=14482;EAS_AF=0.0427;AMR_AF=0.1037;AFR_AF=0.0802;EUR_AF=0.168;SAS_AF=0.2393;AA=C|||;VT=SNP
9	14088146	rs13301482	T	A	100	PASS	AC=707;AF=0.141174;AN=5008;NS=2504;DP=14147;EAS_AF=0.1577;AMR_AF=0.2579;AFR_AF=0.0166;EUR_AF=0.0696;SAS_AF=0.2832;AA=T|||;VT=SNP
9	14088439	rs56268008	C	T	100	PASS	AC=452;AF=0.0902556;AN=5008;NS=2504;DP=16379;EAS_AF=0.0615;AMR_AF=0.062;AFR_AF=0.143;EUR_AF=0.0885;SAS_AF=0.0706;AA=C|||;VT=SNP
9	14088789	rs548824	T	C	100	PASS	AC=677;AF=0.135184;AN=5008;NS=2504;DP=16449;EAS_AF=0.0486;AMR_AF=0.1196;AFR_AF=0.0847;EUR_AF=0.1799;SAS_AF=0.2577;AA=T|||;VT=SNP
9	14088805	rs1040887	T	C	100	PASS	AC=746;AF=0.148962;AN=5008;NS=2504;DP=16532;EAS_AF=0.1687;AMR_AF=0.2594;AFR_AF=0.0159;EUR_AF=0.0676;SAS_AF=0.3139;AA=T|||;VT=SNP
9	14089242	rs574460	T	G	100	PASS	AC=3301;AF=0.659145;AN=5008;NS=2504;DP=15823;EAS_AF=0.6121;AMR_AF=0.6023;AFR_AF=0.8729;EUR_AF=0.3638;SAS_AF=0.7628;AA=G|||;VT=SNP
9	14089528	rs10961378	A	G	100	PASS	AC=705;AF=0.140775;AN=5008;NS=2504;DP=18315;EAS_AF=0.3552;AMR_AF=0.1239;AFR_AF=0.0749;EUR_AF=0.0129;SAS_AF=0.1524;AA=A|||;VT=SNP
9	14092020	rs532811	A	C	100	PASS	AC=1192;AF=0.238019;AN=5008;NS=2504;DP=18951;EAS_AF=0.1915;AMR_AF=0.3573;AFR_AF=0.0401;EUR_AF=0.2416;SAS_AF=0.4652;AA=A|||;VT=SNP
9	14093727	rs12551855	A	T	100	PASS	AC=699;AF=0.139577;AN=5008;NS=2504;DP=16716;EAS_AF=0.1548;AMR_AF=0.2406;AFR_AF=0.0151;EUR_AF=0.0527;SAS_AF=0.3098;AA=A|||;VT=SNP
9	14097618	rs575660	A	G	100	PASS	AC=1413;AF=0.282149;AN=5008;NS=2504;DP=19371;EAS_AF=0.2044;AMR_AF=0.281;AFR_AF=0.2413;EUR_AF=0.2813;SAS_AF=0.4192;AA=G|||;VT=SNP
9	14098420	rs1743544	G	A	100	PASS	AC=2291;AF=0.457468;AN=5008;NS=2504;DP=20169;EAS_AF=0.4018;AMR_AF=0.3242;AFR_AF=0.708;EUR_AF=0.2893;SAS_AF=0.4438;AA=A|||;VT=SNP
9	14098867	rs542733	T	C	100	PASS	AC=2370;AF=0.473243;AN=5008;NS=2504;DP=21449;EAS_AF=0.4673;AMR_AF=0.3184;AFR_AF=0.7118;EUR_AF=0.2962;SAS_AF=0.4489;AA=C|||;VT=SNP
9	14099484	rs516090	A	T	100	PASS	AC=3172;AF=0.633387;AN=5008;NS=2504;DP=17765;EAS_AF=0.621;AMR_AF=0.5879;AFR_AF=0.7859;EUR_AF=0.3628;SAS_AF=0.7505;AA=T|||;VT=SNP
9	14099488	rs516075	A	T	100	PASS	AC=3172;AF=0.633387;AN=5008;NS=2504;DP=17786;EAS_AF=0.621;AMR_AF=0.5879;AFR_AF=0.7859;EUR_AF=0.3628;SAS_AF=0.7505;AA=T|||;VT=SNP
9	14100065	rs510777	A	G	100	PASS	AC=3187;AF=0.636382;AN=5008;NS=2504;DP=18425;EAS_AF=0.6161;AMR_AF=0.5937;AFR_AF=0.7882;EUR_AF=0.3678;SAS_AF=0.7587;AA=G|||;VT=SNP
9	14100685	rs140921515	C	T	100	PASS	AC=654;AF=0.130591;AN=5008;NS=2504;DP=14639;EAS_AF=0.12;AMR_AF=0.2363;AFR_AF=0.028;EUR_AF=0.0487;SAS_AF=0.2894;AA=C|||;VT=SNP
9	14102939	rs497789	C	T	100	PASS	AC=3192;AF=0.63738;AN=5008;NS=2504;DP=17613;EAS_AF=0.5804;AMR_AF=0.5836;AFR_AF=0.8691;EUR_AF=0.3439;SAS_AF=0.7229;AA=c|||;VT=SNP
9	14103618	rs580845	A	C	100	PASS	AC=3484;AF=0.695687;AN=5008;NS=2504;DP=14858;EAS_AF=0.6448;AMR_AF=0.6268;AFR_AF=0.9274;EUR_AF=0.4215;SAS_AF=0.7658;AA=C|||;VT=SNP
9	14107096	rs508940	C	T	100	PASS	AC=2969;AF=0.592851;AN=5008;NS=2504;DP=17945;EAS_AF=0.501;AMR_AF=0.5677;AFR_AF=0.7821;EUR_AF=0.338;SAS_AF=0.7117;AA=T|||;VT=SNP
9	14107334	rs483669	A	C	100	PASS	AC=871;AF=0.173922;AN=5008;NS=2504;DP=16101;EAS_AF=0.0813;AMR_AF=0.2104;AFR_AF=0.1384;EUR_AF=0.1988;SAS_AF=0.2658;AA=A|||;VT=SNP
9	14107903	rs115950846	C	T	100	PASS	AC=114;AF=0.0227636;AN=5008;NS=2504;DP=19251;EAS_AF=0.002;AMR_AF=0.0288;AFR_AF=0.031;EUR_AF=0.0427;SAS_AF=0.0082;AA=G|||;VT=SNP
9	14108391	rs475732	T	C	100	PASS	AC=793;AF=0.158347;AN=5008;NS=2504;DP=16824;EAS_AF=0.0823;AMR_AF=0.2075;AFR_AF=0.084;EUR_AF=0.1928;SAS_AF=0.2669;AA=T|||;VT=SNP
9	14109456	rs510970	T	C	100	PASS	AC=826;AF=0.164936;AN=5008;NS=2504;DP=16339;EAS_AF=0.1111;AMR_AF=0.2075;AFR_AF=0.0825;EUR_AF=0.1968;SAS_AF=0.2689;AA=T|||;VT=SNP
9	14110242	rs571693	T	G	100	PASS	AC=865;AF=0.172724;AN=5008;NS=2504;DP=16824;EAS_AF=0.1399;AMR_AF=0.2075;AFR_AF=0.0855;EUR_AF=0.1998;SAS_AF=0.272;AA=T|||;VT=SNP
9	14113903	rs573057	A	C	100	PASS	AC=1625;AF=0.324481;AN=5008;NS=2504;DP=16930;EAS_AF=0.1815;AMR_AF=0.2478;AFR_AF=0.4962;EUR_AF=0.2247;SAS_AF=0.3967;AA=C|||;VT=SNP
9	14116484	rs498010	C	T	100	PASS	AC=1499;AF=0.299321;AN=5008;NS=2504;DP=20202;EAS_AF=0.3234;AMR_AF=0.2349;AFR_AF=0.3457;EUR_AF=0.1988;SAS_AF=0.3609;AA=T|||;VT=SNP
9	14117221	rs580501	A	G	100	PASS	AC=3263;AF=0.651558;AN=5008;NS=2504;DP=17426;EAS_AF=0.5923;AMR_AF=0.585;AFR_AF=0.8729;EUR_AF=0.3628;SAS_AF=0.7577;AA=G|||;VT=SNP
9	14117679	rs576216	A	G	100	PASS	AC=1501;AF=0.29972;AN=5008;NS=2504;DP=15460;EAS_AF=0.13;AMR_AF=0.2651;AFR_AF=0.4758;EUR_AF=0.2008;SAS_AF=0.363;AA=A|||;VT=SNP
9	14118238	rs766401	G	C	100	PASS	AC=1039;AF=0.207468;AN=5008;NS=2504;DP=17655;EAS_AF=0.1488;AMR_AF=0.1513;AFR_AF=0.4281;EUR_AF=0.0129;SAS_AF=0.2096;AA=G|||;VT=SNP
9	14118497	rs10738353	T	C	100	PASS	AC=1128;AF=0.22524;AN=5008;NS=2504;DP=17296;EAS_AF=0.13;AMR_AF=0.2378;AFR_AF=0.2118;EUR_AF=0.1978;SAS_AF=0.3609;AA=C|||;VT=SNP
9	14119583	rs10810092	G	A	100	PASS	AC=964;AF=0.192492;AN=5008;NS=2504;DP=17117;EAS_AF=0.1111;AMR_AF=0.183;AFR_AF=0.1762;EUR_AF=0.172;SAS_AF=0.3262;AA=A|||;VT=SNP
9	14119711	rs35385279	A	C	100	PASS	AC=1214;AF=0.242412;AN=5008;NS=2504;DP=17848;EAS_AF=0.25;AMR_AF=0.3256;AFR_AF=0.1354;EUR_AF=0.173;SAS_AF=0.3916;AA=A|||;VT=SNP
9	14119894	rs35621280	A	G	100	PASS	AC=1208;AF=0.241214;AN=5008;NS=2504;DP=17997;EAS_AF=0.25;AMR_AF=0.3256;AFR_AF=0.1324;EUR_AF=0.171;SAS_AF=0.3916;AA=A|||;VT=SNP
9	14120803	rs2307079	G	T	100	PASS	AC=1297;AF=0.258986;AN=5008;NS=2504;DP=18984;EAS_AF=0.13;AMR_AF=0.2363;AFR_AF=0.3669;EUR_AF=0.1879;SAS_AF=0.3354;AA=T|||;VT=SNP
9	14121190	rs7034613	T	G	100	PASS	AC=1409;AF=0.28135;AN=5008;NS=2504;DP=17767;EAS_AF=0.1319;AMR_AF=0.2579;AFR_AF=0.407;EUR_AF=0.2058;SAS_AF=0.3599;AA=G|||;VT=SNP
9	14121649	rs7018755	A	G	100	PASS	AC=1505;AF=0.300519;AN=5008;NS=2504;DP=14433;EAS_AF=0.1319;AMR_AF=0.2637;AFR_AF=0.475;EUR_AF=0.2068;SAS_AF=0.3609;AA=A|||;VT=SNP
9	14123969	rs79963861	G	A	100	PASS	AC=603;AF=0.120407;AN=5008;NS=2504;DP=18619;EAS_AF=0.1151;AMR_AF=0.2363;AFR_AF=0.0061;EUR_AF=0.0497;SAS_AF=0.271;AA=G|||;VT=SNP
9	14125188	rs7862890	A	G	100	PASS	AC=3094;AF=0.617812;AN=5008;NS=2504;DP=16837;EAS_AF=0.6101;AMR_AF=0.5677;AFR_AF=0.7769;EUR_AF=0.3479;SAS_AF=0.7239;AA=G|||;VT=SNP
9	14125352	rs7863254	C	T	100	PASS	AC=908;AF=0.18131;AN=5008;NS=2504;DP=14326;EAS_AF=0.0179;AMR_AF=0.121;AFR_AF=0.3631;EUR_AF=0.1799;SAS_AF=0.1483;AA=T|||;VT=SNP
9	14125509	rs2382436	A	C	100	PASS	AC=973;AF=0.194289;AN=5008;NS=2504;DP=19527;EAS_AF=0.0179;AMR_AF=0.1354;AFR_AF=0.3903;EUR_AF=0.1928;SAS_AF=0.1544;AA=C|||;VT=SNP
9	14126764	rs35870361	T	C	100	PASS	AC=3314;AF=0.661741;AN=5008;NS=2504;DP=20362;EAS_AF=0.6171;AMR_AF=0.5994;AFR_AF=0.8744;EUR_AF=0.3748;SAS_AF=0.7597;AA=C|||;VT=SNP
9	14128081	rs10961384	G	T	100	PASS	AC=1826;AF=0.364617;AN=5008;NS=2504;DP=14426;EAS_AF=0.2976;AMR_AF=0.2651;AFR_AF=0.5998;EUR_AF=0.2018;SAS_AF=0.3538;AA=T|||;VT=SNP
9	14128637	rs10961385	T	C	100	PASS	AC=1740;AF=0.347444;AN=5008;NS=2504;DP=11163;EAS_AF=0.3532;AMR_AF=0.2536;AFR_AF=0.5439;EUR_AF=0.2038;SAS_AF=0.2904;AA=C|||;VT=SNP
9	14130239	rs4740559	C	T	100	PASS	AC=1192;AF=0.238019;AN=5008;NS=2504;DP=16819;EAS_AF=0.2202;AMR_AF=0.2954;AFR_AF=0.205;EUR_AF=0.1372;SAS_AF=0.364;AA=C|||;VT=SNP
9	14130617	rs17210326	T	C	100	PASS	AC=446;AF=0.0890575;AN=5008;NS=2504;DP=19975;EAS_AF=0.0109;AMR_AF=0.1095;AFR_AF=0.0061;EUR_AF=0.1918;SAS_AF=0.1616;AA=T|||;VT=SNP
9	14132910	rs36097937	A	G	100	PASS	AC=482;AF=0.096246;AN=5008;NS=2504;DP=16796;EAS_AF=0.0208;AMR_AF=0.111;AFR_AF=0.0242;EUR_AF=0.1928;SAS_AF=0.1616;AA=T|||;VT=SNP
9	14133187	rs7032993	T	A	100	PASS	AC=1977;AF=0.394768;AN=5008;NS=2504;DP=14743;EAS_AF=0.3333;AMR_AF=0.2896;AFR_AF=0.6483;EUR_AF=0.2117;SAS_AF=0.3783;AA=T|||;VT=SNP
9	14134151	rs35381921	G	A	100	PASS	AC=489;AF=0.0976438;AN=5008;NS=2504;DP=19988;EAS_AF=0.0129;AMR_AF=0.1167;AFR_AF=0.0371;EUR_AF=0.1938;SAS_AF=0.1544;AA=A|||;VT=SNP
9	14134836	rs7021992	G	T	100	PASS	AC=833;AF=0.166334;AN=5008;NS=2504;DP=12892;EAS_AF=0.1637;AMR_AF=0.2075;AFR_AF=0.0113;EUR_AF=0.1819;SAS_AF=0.3333;AA=G|||;VT=SNP
9	14135814	rs10756530	T	C	100	PASS	AC=3277;AF=0.654353;AN=5008;NS=2504;DP=16409;EAS_AF=0.5962;AMR_AF=0.5951;AFR_AF=0.8684;EUR_AF=0.3748;SAS_AF=0.7546;AA=t|||;VT=SNP
9	14136167	rs7029562	A	G	100	PASS	AC=1574;AF=0.314297;AN=5008;NS=2504;DP=18115;EAS_AF=0.2183;AMR_AF=0.3401;AFR_AF=0.4221;EUR_AF=0.1759;SAS_AF=0.3916;AA=A|||;VT=SNP
9	14136495	rs3780582	C	T	100	PASS	AC=1370;AF=0.273562;AN=5008;NS=2504;DP=18621;EAS_AF=0.3304;AMR_AF=0.2334;AFR_AF=0.2632;EUR_AF=0.1909;SAS_AF=0.3425;AA=T|||;VT=SNP
9	14136869	rs7030475	A	C	100	PASS	AC=1816;AF=0.36262;AN=5008;NS=2504;DP=18602;EAS_AF=0.2331;AMR_AF=0.3501;AFR_AF=0.5862;EUR_AF=0.1769;SAS_AF=0.3937;AA=A|||;VT=SNP
9	14137233	rs7019649	T	C	100	PASS	AC=3246;AF=0.648163;AN=5008;NS=2504;DP=17277;EAS_AF=0.5972;AMR_AF=0.5879;AFR_AF=0.851;EUR_AF=0.3728;SAS_AF=0.7526;AA=T|||;VT=SNP
9	14137320	rs7034211	A	G	100	PASS	AC=3153;AF=0.629593;AN=5008;NS=2504;DP=18709;EAS_AF=0.619;AMR_AF=0.5865;AFR_AF=0.7693;EUR_AF=0.3678;SAS_AF=0.7515;AA=G|||;VT=SNP
9	14137634	rs10810093	A	T	100	PASS	AC=3001;AF=0.599241;AN=5008;NS=2504;DP=15448;EAS_AF=0.5972;AMR_AF=0.5821;AFR_AF=0.6815;EUR_AF=0.3728;SAS_AF=0.7352;AA=A|||;VT=SNP
9	14138342	rs7024088	T	C	100	PASS	AC=1989;AF=0.397165;AN=5008;NS=2504;DP=16324;EAS_AF=0.4117;AMR_AF=0.2752;AFR_AF=0.587;EUR_AF=0.2227;SAS_AF=0.3916;AA=T|||;VT=SNP
9	14139828	rs2382437	T	C	100	PASS	AC=1693;AF=0.338059;AN=5008;NS=2504;DP=18575;EAS_AF=0.2192;AMR_AF=0.3429;AFR_AF=0.5295;EUR_AF=0.1531;SAS_AF=0.3885;AA=T|||;VT=SNP
9	14139937	rs2382438	T	C	100	PASS	AC=1844;AF=0.368211;AN=5008;NS=2504;DP=18366;EAS_AF=0.2173;AMR_AF=0.3501;AFR_AF=0.6422;EUR_AF=0.1541;SAS_AF=0.3865;AA=T|||;VT=SNP
9	14140129	rs2382439	T	A	100	PASS	AC=1666;AF=0.332668;AN=5008;NS=2504;DP=19403;EAS_AF=0.2183;AMR_AF=0.3386;AFR_AF=0.5136;EUR_AF=0.1541;SAS_AF=0.3855;AA=A|||;VT=SNP
9	14140575	rs2382440	G	C	100	PASS	AC=1737;AF=0.346845;AN=5008;NS=2504;DP=18823;EAS_AF=0.2103;AMR_AF=0.3473;AFR_AF=0.5847;EUR_AF=0.1561;SAS_AF=0.362;AA=C|||;VT=SNP
9	14140919	rs10810095	C	G	100	PASS	AC=3358;AF=0.670527;AN=5008;NS=2504;DP=16815;EAS_AF=0.6022;AMR_AF=0.5677;AFR_AF=0.9486;EUR_AF=0.3698;SAS_AF=0.7474;AA=G|||;VT=SNP
9	14141035	rs73642095	C	T	100	PASS	AC=1333;AF=0.266174;AN=5008;NS=2504;DP=17160;EAS_AF=0.25;AMR_AF=0.3386;AFR_AF=0.2504;EUR_AF=0.16;SAS_AF=0.362;AA=C|||;VT=SNP
9	14141071	rs10511591	T	C	100	PASS	AC=1899;AF=0.379193;AN=5008;NS=2504;DP=16921;EAS_AF=0.253;AMR_AF=0.3775;AFR_AF=0.6407;EUR_AF=0.167;SAS_AF=0.3753;AA=T|||;VT=SNP
9	14141608	rs73642096	C	A	100	PASS	AC=1220;AF=0.24361;AN=5008;NS=2504;DP=15785;EAS_AF=0.2083;AMR_AF=0.2997;AFR_AF=0.2451;EUR_AF=0.1332;SAS_AF=0.3517;AA=c|||;VT=SNP
9	14141703	rs73642097	A	G	100	PASS	AC=1282;AF=0.25599;AN=5008;NS=2504;DP=15827;EAS_AF=0.2431;AMR_AF=0.3156;AFR_AF=0.2489;EUR_AF=0.1412;SAS_AF=0.3548;AA=A|||;VT=SNP
9	14142907	rs6474820	T	C	100	PASS	AC=1759;AF=0.351238;AN=5008;NS=2504;DP=13951;EAS_AF=0.255;AMR_AF=0.3444;AFR_AF=0.5265;EUR_AF=0.1779;SAS_AF=0.3967;AA=T|||;VT=SNP
9	14143496	rs10961392	G	C	100	PASS	AC=521;AF=0.104034;AN=5008;NS=2504;DP=14070;EAS_AF=0.2093;AMR_AF=0.1282;AFR_AF=0.0068;EUR_AF=0.0199;SAS_AF=0.1963;AA=G|||;VT=SNP
9	14144376	rs7868947	G	A	100	PASS	AC=1244;AF=0.248403;AN=5008;NS=2504;DP=17602;EAS_AF=0.2202;AMR_AF=0.3026;AFR_AF=0.2474;EUR_AF=0.1402;SAS_AF=0.3517;AA=G|||;VT=SNP
9	14144638	rs7042127	C	T	100	PASS	AC=1585;AF=0.316494;AN=5008;NS=2504;DP=20411;EAS_AF=0.2302;AMR_AF=0.3357;AFR_AF=0.4576;EUR_AF=0.1501;SAS_AF=0.3722;AA=T|||;VT=SNP
9	14144821	rs7042365	C	A	100	PASS	AC=1640;AF=0.327476;AN=5008;NS=2504;DP=17849;EAS_AF=0.2837;AMR_AF=0.3473;AFR_AF=0.4501;EUR_AF=0.1541;SAS_AF=0.3712;AA=A|||;VT=SNP
9	14144891	rs12552654	T	C	100	PASS	AC=1352;AF=0.269968;AN=5008;NS=2504;DP=17270;EAS_AF=0.2956;AMR_AF=0.3127;AFR_AF=0.2481;EUR_AF=0.1481;SAS_AF=0.3681;AA=T|||;VT=SNP
9	14144998	rs7028001	T	A	100	PASS	AC=1614;AF=0.322284;AN=5008;NS=2504;DP=19341;EAS_AF=0.2808;AMR_AF=0.3401;AFR_AF=0.4463;EUR_AF=0.1521;SAS_AF=0.3599;AA=T|||;VT=SNP
9	14145058	rs7045411	A	G	100	PASS	AC=1618;AF=0.323083;AN=5008;NS=2504;DP=17569;EAS_AF=0.2817;AMR_AF=0.3415;AFR_AF=0.4463;EUR_AF=0.1521;SAS_AF=0.362;AA=G|||;VT=SNP
9	14145257	rs12554151	A	G	100	PASS	AC=1673;AF=0.334065;AN=5008;NS=2504;DP=18435;EAS_AF=0.2927;AMR_AF=0.3501;AFR_AF=0.4478;EUR_AF=0.17;SAS_AF=0.3804;AA=A|||;VT=SNP
9	14145487	rs7031735	T	G	100	PASS	AC=1691;AF=0.33766;AN=5008;NS=2504;DP=18087;EAS_AF=0.2986;AMR_AF=0.3516;AFR_AF=0.4614;EUR_AF=0.167;SAS_AF=0.3763;AA=T|||;VT=SNP
9	14149216	rs75639750	A	G	100	PASS	AC=309;AF=0.0617013;AN=5008;NS=2504;DP=15214;EAS_AF=0.13;AMR_AF=0.0922;AFR_AF=0;EUR_AF=0.0099;SAS_AF=0.1063;AA=A|||;VT=SNP
9	14149280	rs10511592	T	G	100	PASS	AC=1293;AF=0.258187;AN=5008;NS=2504;DP=15239;EAS_AF=0.2907;AMR_AF=0.3012;AFR_AF=0.2065;EUR_AF=0.1451;SAS_AF=0.3804;AA=T|||;VT=SNP
9	14151853	rs2890979	G	T	100	PASS	AC=4233;AF=0.845248;AN=5008;NS=2504;DP=16357;EAS_AF=0.8323;AMR_AF=0.8934;AFR_AF=0.767;EUR_AF=0.9851;SAS_AF=0.7863;AA=T|||;VT=SNP
9	14151960	rs4237133	C	G	100	PASS	AC=1944;AF=0.388179;AN=5008;NS=2504;DP=16897;EAS_AF=0.3115;AMR_AF=0.5058;AFR_AF=0.0356;EUR_AF=0.8171;SAS_AF=0.4192;AA=C|||;VT=SNP
9	14152436	rs10756531	A	C	100	PASS	AC=1965;AF=0.392372;AN=5008;NS=2504;DP=16861;EAS_AF=0.4762;AMR_AF=0.5187;AFR_AF=0.0295;EUR_AF=0.662;SAS_AF=0.4294;AA=A|||;VT=SNP
9	14152659	rs16931403	A	C	100	PASS	AC=1315;AF=0.26258;AN=5008;NS=2504;DP=17170;EAS_AF=0.3006;AMR_AF=0.3098;AFR_AF=0.211;EUR_AF=0.1421;SAS_AF=0.3834;AA=A|||;VT=SNP
9	14153732	rs16931410	A	G	100	PASS	AC=373;AF=0.0744808;AN=5008;NS=2504;DP=19190;EAS_AF=0.1637;AMR_AF=0.1052;AFR_AF=0;EUR_AF=0.0139;SAS_AF=0.1237;AA=A|||;VT=SNP
9	14154231	rs723968	T	C	100	PASS	AC=1250;AF=0.249601;AN=5008;NS=2504;DP=16705;EAS_AF=0.2837;AMR_AF=0.2997;AFR_AF=0.2073;EUR_AF=0.1441;SAS_AF=0.3446;AA=T|||;VT=SNP
9	14155418	rs7863447	G	A	100	PASS	AC=2253;AF=0.44988;AN=5008;NS=2504;DP=19218;EAS_AF=0.4444;AMR_AF=0.5951;AFR_AF=0.0363;EUR_AF=0.8191;SAS_AF=0.5317;AA=G|||;VT=SNP
9	14155769	rs12349255	T	C	100	PASS	AC=2347;AF=0.46865;AN=5008;NS=2504;DP=15628;EAS_AF=0.4881;AMR_AF=0.6153;AFR_AF=0.0363;EUR_AF=0.829;SAS_AF=0.5583;AA=T|||;VT=SNP
9	14156739	rs34991430	G	T	100	PASS	AC=1553;AF=0.310104;AN=5008;NS=2504;DP=18677;EAS_AF=0.3224;AMR_AF=0.3963;AFR_AF=0.0234;EUR_AF=0.6362;SAS_AF=0.2883;AA=G|||;VT=SNP
9	14157468	rs7044402	A	G	100	PASS	AC=3542;AF=0.707268;AN=5008;NS=2504;DP=16295;EAS_AF=0.7639;AMR_AF=0.6844;AFR_AF=0.5802;EUR_AF=0.8479;SAS_AF=0.6922;AA=G|||;VT=SNP
9	14157867	rs12685276	C	G	100	PASS	AC=457;AF=0.091254;AN=5008;NS=2504;DP=13505;EAS_AF=0.1964;AMR_AF=0.1153;AFR_AF=0.0174;EUR_AF=0.1243;SAS_AF=0.0317;AA=C|||;VT=SNP
9	14158795	rs13300925	T	C	100	PASS	AC=1131;AF=0.225839;AN=5008;NS=2504;DP=18562;EAS_AF=0.2133;AMR_AF=0.2867;AFR_AF=0.1974;EUR_AF=0.1441;SAS_AF=0.318;AA=T|||;VT=SNP
9	14158854	rs62532512	C	A	100	PASS	AC=1694;AF=0.338259;AN=5008;NS=2504;DP=19963;EAS_AF=0.4593;AMR_AF=0.4006;AFR_AF=0.0257;EUR_AF=0.5169;SAS_AF=0.408;AA=C|||;VT=SNP
9	14159091	rs12004755	G	A	100	PASS	AC=1072;AF=0.214058;AN=5008;NS=2504;DP=18190;EAS_AF=0.2014;AMR_AF=0.2781;AFR_AF=0.1952;EUR_AF=0.1272;SAS_AF=0.2965;AA=G|||;VT=SNP
9	14159460	rs2382443	T	C	100	PASS	AC=3105;AF=0.620008;AN=5008;NS=2504;DP=18039;EAS_AF=0.7589;AMR_AF=0.6066;AFR_AF=0.5628;EUR_AF=0.6759;SAS_AF=0.5061;AA=C|||;VT=SNP
9	14160962	rs75918185	C	T	100	PASS	AC=379;AF=0.0756789;AN=5008;NS=2504;DP=16950;EAS_AF=0.1607;AMR_AF=0.0965;AFR_AF=0.0045;EUR_AF=0.0129;SAS_AF=0.1339;AA=C|||;VT=SNP
9	14161670	rs10810098	T	C	100	PASS	AC=2427;AF=0.484625;AN=5008;NS=2504;DP=13525;EAS_AF=0.5685;AMR_AF=0.5317;AFR_AF=0.1377;EUR_AF=0.7177;SAS_AF=0.5941;AA=T|||;VT=SNP
9	14161927	rs10810099	A	G	100	PASS	AC=2439;AF=0.487021;AN=5008;NS=2504;DP=15445;EAS_AF=0.5704;AMR_AF=0.5288;AFR_AF=0.1377;EUR_AF=0.7237;SAS_AF=0.6002;AA=A|||;VT=SNP
9	14162003	rs10961396	C	T	100	PASS	AC=422;AF=0.0842652;AN=5008;NS=2504;DP=15813;EAS_AF=0.1696;AMR_AF=0.1167;AFR_AF=0.0144;EUR_AF=0.1223;SAS_AF=0.0286;AA=C|||;VT=SNP
9	14163327	rs2890981	T	C	100	PASS	AC=3970;AF=0.792732;AN=5008;NS=2504;DP=14731;EAS_AF=0.9643;AMR_AF=0.9337;AFR_AF=0.3086;EUR_AF=0.9821;SAS_AF=0.9755;AA=T|||;VT=SNP
9	14163477	rs12156460	A	T	100	PASS	AC=1311;AF=0.261781;AN=5008;NS=2504;DP=14532;EAS_AF=0.2044;AMR_AF=0.3055;AFR_AF=0.0303;EUR_AF=0.5129;SAS_AF=0.3446;AA=A|||;VT=SNP
9	14163888	rs13299433	T	C	100	PASS	AC=3206;AF=0.640176;AN=5008;NS=2504;DP=13358;EAS_AF=0.6121;AMR_AF=0.7824;AFR_AF=0.2065;EUR_AF=0.8559;SAS_AF=0.9325;AA=T|||;VT=SNP
9	14163950	rs28546939	A	G	100	PASS	AC=3206;AF=0.640176;AN=5008;NS=2504;DP=13852;EAS_AF=0.6121;AMR_AF=0.7824;AFR_AF=0.2065;EUR_AF=0.8559;SAS_AF=0.9325;AA=A|||;VT=SNP
9	14164250	rs10961399	T	C	100	PASS	AC=3189;AF=0.636781;AN=5008;NS=2504;DP=17164;EAS_AF=0.6121;AMR_AF=0.7752;AFR_AF=0.205;EUR_AF=0.8479;SAS_AF=0.9305;AA=T|||;VT=SNP
9	14165206	rs10961400	A	G	100	PASS	AC=705;AF=0.140775;AN=5008;NS=2504;DP=18749;EAS_AF=0.3621;AMR_AF=0.1239;AFR_AF=0.0605;EUR_AF=0.1362;SAS_AF=0.0378;AA=A|||;VT=SNP
9	14166469	rs59582428	T	C	100	PASS	AC=822;AF=0.164137;AN=5008;NS=2504;DP=16521;EAS_AF=0.3829;AMR_AF=0.1643;AFR_AF=0.1051;EUR_AF=0.1412;SAS_AF=0.0419;AA=T|||;VT=SNP
9	14168029	rs4740560	G	A	100	PASS	AC=2524;AF=0.503994;AN=5008;NS=2504;DP=20553;EAS_AF=0.4306;AMR_AF=0.5937;AFR_AF=0.2587;EUR_AF=0.6531;SAS_AF=0.6943;AA=G|||;VT=SNP
9	14168367	rs76317170	T	C	100	PASS	AC=751;AF=0.14996;AN=5008;NS=2504;DP=22912;EAS_AF=0.3819;AMR_AF=0.1542;AFR_AF=0.059;EUR_AF=0.1392;SAS_AF=0.0419;AA=T|||;VT=SNP
9	14169557	rs12376024	C	T	100	PASS	AC=613;AF=0.122404;AN=5008;NS=2504;DP=18302;EAS_AF=0.3423;AMR_AF=0.1153;AFR_AF=0.0144;EUR_AF=0.1302;SAS_AF=0.0389;AA=C|||;VT=SNP
9	14171645	rs12377502	A	G	100	PASS	AC=719;AF=0.14357;AN=5008;NS=2504;DP=17957;EAS_AF=0.3621;AMR_AF=0.1326;AFR_AF=0.0598;EUR_AF=0.1352;SAS_AF=0.0481;AA=G|||;VT=SNP
9	14172048	rs6474821	G	A	100	PASS	AC=312;AF=0.0623003;AN=5008;NS=2504;DP=17896;EAS_AF=0.0288;AMR_AF=0.0605;AFR_AF=0.084;EUR_AF=0.0944;SAS_AF=0.0358;AA=G|||;VT=SNP
9	14172712	rs10961402	C	T	100	PASS	AC=579;AF=0.115615;AN=5008;NS=2504;DP=18469;EAS_AF=0.3313;AMR_AF=0.1138;AFR_AF=0.0061;EUR_AF=0.1243;SAS_AF=0.0337;AA=C|||;VT=SNP
9	14172886	rs59157653	A	T	100	PASS	AC=1346;AF=0.26877;AN=5008;NS=2504;DP=15373;EAS_AF=0.2143;AMR_AF=0.2997;AFR_AF=0.028;EUR_AF=0.5219;SAS_AF=0.3681;AA=A|||;VT=SNP
9	14175329	rs12552956	T	C	100	PASS	AC=3210;AF=0.640974;AN=5008;NS=2504;DP=11471;EAS_AF=0.6081;AMR_AF=0.8112;AFR_AF=0.1823;EUR_AF=0.8688;SAS_AF=0.9397;AA=C|||;VT=SNP
9	14175888	rs35340098	A	G	100	PASS	AC=667;AF=0.133187;AN=5008;NS=2504;DP=18602;EAS_AF=0.127;AMR_AF=0.2378;AFR_AF=0.0113;EUR_AF=0.0606;SAS_AF=0.3047;AA=A|||;VT=SNP
9	14179003	rs34115564	A	C	100	PASS	AC=322;AF=0.0642971;AN=5008;NS=2504;DP=15835;EAS_AF=0.002;AMR_AF=0.1009;AFR_AF=0.0053;EUR_AF=0.1819;SAS_AF=0.0613;AA=A|||;VT=SNP
9	14179305	rs10119167	C	T	100	PASS	AC=4084;AF=0.815495;AN=5008;NS=2504;DP=14943;EAS_AF=0.7937;AMR_AF=0.8876;AFR_AF=0.6702;EUR_AF=0.9801;SAS_AF=0.8139;AA=T|||;VT=SNP
9	14180711	rs7045263	G	A	100	PASS	AC=1299;AF=0.259385;AN=5008;NS=2504;DP=20490;EAS_AF=0.1766;AMR_AF=0.3703;AFR_AF=0.1566;EUR_AF=0.3012;SAS_AF=0.362;AA=g|||;VT=SNP
9	14181653	rs2890982	T	C	100	PASS	AC=3285;AF=0.65595;AN=5008;NS=2504;DP=19657;EAS_AF=0.622;AMR_AF=0.7867;AFR_AF=0.2625;EUR_AF=0.8539;SAS_AF=0.9264;AA=T|||;VT=SNP
9	14183860	rs9776572	T	C	100	PASS	AC=3585;AF=0.715855;AN=5008;NS=2504;DP=17903;EAS_AF=0.626;AMR_AF=0.8112;AFR_AF=0.4554;EUR_AF=0.8618;SAS_AF=0.9427;AA=T|||;VT=SNP
9	14184904	rs10756535	C	A	100	PASS	AC=566;AF=0.113019;AN=5008;NS=2504;DP=14160;EAS_AF=0.3264;AMR_AF=0.1153;AFR_AF=0.0061;EUR_AF=0.1153;SAS_AF=0.0337;AA=C|||;VT=SNP
9	14185136	rs10756536	A	G	100	PASS	AC=1091;AF=0.217851;AN=5008;NS=2504;DP=17018;EAS_AF=0.371;AMR_AF=0.1859;AFR_AF=0.3116;EUR_AF=0.1302;SAS_AF=0.046;AA=a|||;VT=SNP
9	14185246	rs7035474	A	G	100	PASS	AC=3358;AF=0.670527;AN=5008;NS=2504;DP=16288;EAS_AF=0.5923;AMR_AF=0.7853;AFR_AF=0.3124;EUR_AF=0.8658;SAS_AF=0.953;AA=A|||;VT=SNP
9	14185313	rs6474822	A	T	100	PASS	AC=3465;AF=0.691893;AN=5008;NS=2504;DP=17474;EAS_AF=0.5923;AMR_AF=0.7968;AFR_AF=0.3933;EUR_AF=0.8648;SAS_AF=0.9458;AA=T|||;VT=SNP
9	14185939	rs16931436	G	A	100	PASS	AC=1036;AF=0.206869;AN=5008;NS=2504;DP=18549;EAS_AF=0.1726;AMR_AF=0.2867;AFR_AF=0.1823;EUR_AF=0.1342;SAS_AF=0.2935;AA=G|||;VT=SNP
9	14186391	rs13287487	C	T	100	PASS	AC=3424;AF=0.683706;AN=5008;NS=2504;DP=15068;EAS_AF=0.4335;AMR_AF=0.7378;AFR_AF=0.6732;EUR_AF=0.8419;SAS_AF=0.7546;AA=T|||;VT=SNP
9	14187523	rs4375095	G	A	100	PASS	AC=1353;AF=0.270168;AN=5008;NS=2504;DP=16841;EAS_AF=0.2262;AMR_AF=0.304;AFR_AF=0.0227;EUR_AF=0.5139;SAS_AF=0.3753;AA=G|||;VT=SNP
9	14187655	rs2382448	A	G	100	PASS	AC=3769;AF=0.752596;AN=5008;NS=2504;DP=15940;EAS_AF=0.6062;AMR_AF=0.8343;AFR_AF=0.6036;EUR_AF=0.8648;SAS_AF=0.9315;AA=A|||;VT=SNP
9	14188857	rs2382450	T	C	100	PASS	AC=3240;AF=0.646965;AN=5008;NS=2504;DP=18943;EAS_AF=0.624;AMR_AF=0.7767;AFR_AF=0.2405;EUR_AF=0.836;SAS_AF=0.9335;AA=T|||;VT=SNP
9	14189188	rs2382451	C	T	100	PASS	AC=2874;AF=0.573882;AN=5008;NS=2504;DP=19855;EAS_AF=0.4226;AMR_AF=0.6873;AFR_AF=0.3064;EUR_AF=0.8221;SAS_AF=0.7556;AA=C|||;VT=SNP
9	14189225	rs74446758	T	G	100	PASS	AC=688;AF=0.13738;AN=5008;NS=2504;DP=18631;EAS_AF=0.3581;AMR_AF=0.1542;AFR_AF=0.0182;EUR_AF=0.1451;SAS_AF=0.0511;AA=T|||;VT=SNP
9	14189552	rs78087355	T	C	100	PASS	AC=690;AF=0.13778;AN=5008;NS=2504;DP=16583;EAS_AF=0.3601;AMR_AF=0.1542;AFR_AF=0.0182;EUR_AF=0.1451;SAS_AF=0.0511;AA=T|||;VT=SNP
9	14190052	rs10810104	A	T	100	PASS	AC=3562;AF=0.711262;AN=5008;NS=2504;DP=15440;EAS_AF=0.6081;AMR_AF=0.8069;AFR_AF=0.4796;EUR_AF=0.8489;SAS_AF=0.9213;AA=A|||;VT=SNP
9	14190121	rs7034377	G	A	100	PASS	AC=1402;AF=0.279952;AN=5008;NS=2504;DP=15237;EAS_AF=0.2054;AMR_AF=0.3761;AFR_AF=0.2073;EUR_AF=0.3111;SAS_AF=0.3548;AA=G|||;VT=SNP
9	14190287	rs7034162	A	T	100	PASS	AC=3835;AF=0.765775;AN=5008;NS=2504;DP=15461;EAS_AF=0.6081;AMR_AF=0.8285;AFR_AF=0.6694;EUR_AF=0.8559;SAS_AF=0.9213;AA=T|||;VT=SNP
9	14191522	rs10810105	T	C	100	PASS	AC=1474;AF=0.294329;AN=5008;NS=2504;DP=16649;EAS_AF=0.252;AMR_AF=0.3228;AFR_AF=0.034;EUR_AF=0.5467;SAS_AF=0.41;AA=T|||;VT=SNP
9	14192366	rs10961411	A	G	100	PASS	AC=1447;AF=0.288938;AN=5008;NS=2504;DP=17935;EAS_AF=0.2371;AMR_AF=0.3228;AFR_AF=0.0204;EUR_AF=0.5467;SAS_AF=0.4162;AA=A|||;VT=SNP
9	14192730	rs10961412	T	G	100	PASS	AC=1478;AF=0.295128;AN=5008;NS=2504;DP=18167;EAS_AF=0.251;AMR_AF=0.3213;AFR_AF=0.0333;EUR_AF=0.5447;SAS_AF=0.4192;AA=T|||;VT=SNP
9	14194376	rs4551459	T	C	100	PASS	AC=3731;AF=0.745008;AN=5008;NS=2504;DP=16216;EAS_AF=0.631;AMR_AF=0.8199;AFR_AF=0.5477;EUR_AF=0.8668;SAS_AF=0.9509;AA=T|||;VT=SNP
9	14195333	rs10961413	T	C	100	PASS	AC=715;AF=0.142772;AN=5008;NS=2504;DP=16757;EAS_AF=0.3651;AMR_AF=0.1542;AFR_AF=0.034;EUR_AF=0.1412;SAS_AF=0.0542;AA=T|||;VT=SNP
9	14195454	rs10810106	C	T	100	PASS	AC=901;AF=0.179912;AN=5008;NS=2504;DP=18700;EAS_AF=0.3353;AMR_AF=0.1412;AFR_AF=0.1982;EUR_AF=0.1461;SAS_AF=0.0573;AA=T|||;VT=SNP
9	14195827	rs10810107	C	G	100	PASS	AC=1457;AF=0.290935;AN=5008;NS=2504;DP=17674;EAS_AF=0.2391;AMR_AF=0.3184;AFR_AF=0.0794;EUR_AF=0.5129;SAS_AF=0.3824;AA=G|||;VT=SNP
9	14195998	rs2382452	G	A	100	PASS	AC=4210;AF=0.840655;AN=5008;NS=2504;DP=16780;EAS_AF=0.7649;AMR_AF=0.8617;AFR_AF=0.7935;EUR_AF=0.9811;SAS_AF=0.8231;AA=G|||;VT=SNP
9	14196087	rs2382453	A	G	100	PASS	AC=2304;AF=0.460064;AN=5008;NS=2504;DP=15468;EAS_AF=0.6022;AMR_AF=0.4885;AFR_AF=0.1861;EUR_AF=0.663;SAS_AF=0.455;AA=A|||;VT=SNP
9	14196098	rs10810108	G	C	100	PASS	AC=1411;AF=0.281749;AN=5008;NS=2504;DP=15457;EAS_AF=0.2421;AMR_AF=0.3184;AFR_AF=0.0333;EUR_AF=0.5209;SAS_AF=0.3865;AA=G|||;VT=SNP
9	14196287	rs10810109	A	G	100	PASS	AC=1430;AF=0.285543;AN=5008;NS=2504;DP=17852;EAS_AF=0.249;AMR_AF=0.3184;AFR_AF=0.0363;EUR_AF=0.5209;SAS_AF=0.3947;AA=A|||;VT=SNP
9	14196305	rs10961414	T	C	100	PASS	AC=3893;AF=0.777356;AN=5008;NS=2504;DP=18363;EAS_AF=0.504;AMR_AF=0.7882;AFR_AF=0.9274;EUR_AF=0.8429;SAS_AF=0.7812;AA=T|||;VT=SNP
9	14196340	rs2382454	C	T	100	PASS	AC=799;AF=0.159545;AN=5008;NS=2504;DP=18748;EAS_AF=0.3323;AMR_AF=0.1326;AFR_AF=0.1331;EUR_AF=0.1461;SAS_AF=0.0501;AA=C|||;VT=SNP
9	14196764	rs73413827	A	C	100	PASS	AC=715;AF=0.142772;AN=5008;NS=2504;DP=16881;EAS_AF=0.372;AMR_AF=0.147;AFR_AF=0.0303;EUR_AF=0.1441;SAS_AF=0.0542;AA=A|||;VT=SNP
9	14197057	rs6474823	T	C	100	PASS	AC=4306;AF=0.859824;AN=5008;NS=2504;DP=18789;EAS_AF=0.6577;AMR_AF=0.8775;AFR_AF=0.9463;EUR_AF=0.8559;SAS_AF=0.9427;AA=T|||;VT=SNP
9	14197181	rs6474824	C	T	100	PASS	AC=4281;AF=0.854832;AN=5008;NS=2504;DP=19157;EAS_AF=0.6508;AMR_AF=0.8718;AFR_AF=0.9395;EUR_AF=0.8539;SAS_AF=0.9397;AA=T|||;VT=SNP
9	14197275	rs6474825	T	C	100	PASS	AC=4211;AF=0.840855;AN=5008;NS=2504;DP=17862;EAS_AF=0.6488;AMR_AF=0.866;AFR_AF=0.8949;EUR_AF=0.8489;SAS_AF=0.9397;AA=T|||;VT=SNP
9	14197498	rs10738355	A	G	100	PASS	AC=4307;AF=0.860024;AN=5008;NS=2504;DP=18594;EAS_AF=0.6508;AMR_AF=0.8761;AFR_AF=0.9501;EUR_AF=0.8559;SAS_AF=0.9468;AA=G|||;VT=SNP
9	14197958	rs2382456	T	C	100	PASS	AC=4290;AF=0.856629;AN=5008;NS=2504;DP=19788;EAS_AF=0.6637;AMR_AF=0.8761;AFR_AF=0.9402;EUR_AF=0.8499;SAS_AF=0.9356;AA=T|||;VT=SNP
9	14198371	rs2382457	C	T	100	PASS	AC=4218;AF=0.842252;AN=5008;NS=2504;DP=18347;EAS_AF=0.627;AMR_AF=0.8703;AFR_AF=0.9092;EUR_AF=0.8509;SAS_AF=0.9448;AA=T|||;VT=SNP
9	14198600	rs4628344	C	G	100	PASS	AC=3693;AF=0.73742;AN=5008;NS=2504;DP=19602;EAS_AF=0.5188;AMR_AF=0.7594;AFR_AF=0.7927;EUR_AF=0.83;SAS_AF=0.7771;AA=C|||;VT=SNP
9	14198644	rs4532695	T	C	100	PASS	AC=4203;AF=0.839257;AN=5008;NS=2504;DP=17923;EAS_AF=0.63;AMR_AF=0.8703;AFR_AF=0.9002;EUR_AF=0.8519;SAS_AF=0.9376;AA=T|||;VT=SNP
9	14198747	rs2890984	A	T	100	PASS	AC=4203;AF=0.839257;AN=5008;NS=2504;DP=20650;EAS_AF=0.63;AMR_AF=0.8703;AFR_AF=0.9002;EUR_AF=0.8519;SAS_AF=0.9376;AA=A|||;VT=SNP
9	14199422	rs10810110	G	A	100	PASS	AC=4168;AF=0.832268;AN=5008;NS=2504;DP=17409;EAS_AF=0.5853;AMR_AF=0.8631;AFR_AF=0.9077;EUR_AF=0.8509;SAS_AF=0.9438;AA=A|||;VT=SNP
9	14199908	rs10810111	G	A	100	PASS	AC=4063;AF=0.811302;AN=5008;NS=2504;DP=18634;EAS_AF=0.6131;AMR_AF=0.8329;AFR_AF=0.8033;EUR_AF=0.8678;SAS_AF=0.953;AA=G|||;VT=SNP
9	14199909	rs10810112	T	C	100	PASS	AC=4039;AF=0.80651;AN=5008;NS=2504;DP=18839;EAS_AF=0.6111;AMR_AF=0.8256;AFR_AF=0.7973;EUR_AF=0.8608;SAS_AF=0.9509;AA=T|||;VT=SNP
9	14200005	rs10810113	T	C	100	PASS	AC=4074;AF=0.813498;AN=5008;NS=2504;DP=16913;EAS_AF=0.6181;AMR_AF=0.8314;AFR_AF=0.8033;EUR_AF=0.8678;SAS_AF=0.9601;AA=C|||;VT=SNP
9	14200058	rs10810114	T	C	100	PASS	AC=4072;AF=0.813099;AN=5008;NS=2504;DP=16995;EAS_AF=0.6181;AMR_AF=0.8314;AFR_AF=0.8033;EUR_AF=0.8668;SAS_AF=0.9591;AA=T|||;VT=SNP
9	14201012	rs2382458	C	G	100	PASS	AC=4011;AF=0.800919;AN=5008;NS=2504;DP=20552;EAS_AF=0.6171;AMR_AF=0.8184;AFR_AF=0.798;EUR_AF=0.8439;SAS_AF=0.9376;AA=C|||;VT=SNP
9	14201586	rs2890985	T	C	100	PASS	AC=4162;AF=0.83107;AN=5008;NS=2504;DP=17880;EAS_AF=0.5843;AMR_AF=0.8386;AFR_AF=0.9092;EUR_AF=0.8569;SAS_AF=0.9479;AA=C|||;VT=SNP
9	14201649	rs2382459	T	G	100	PASS	AC=3991;AF=0.796925;AN=5008;NS=2504;DP=17351;EAS_AF=0.5853;AMR_AF=0.8213;AFR_AF=0.798;EUR_AF=0.8489;SAS_AF=0.9427;AA=T|||;VT=SNP
9	14202404	rs79077089	C	T	100	PASS	AC=555;AF=0.110823;AN=5008;NS=2504;DP=15788;EAS_AF=0.1399;AMR_AF=0.1052;AFR_AF=0.115;EUR_AF=0.0229;SAS_AF=0.1697;AA=T|||;VT=SNP
9	14202613	rs10961418	A	G	100	PASS	AC=558;AF=0.111422;AN=5008;NS=2504;DP=17980;EAS_AF=0.1409;AMR_AF=0.1066;AFR_AF=0.1157;EUR_AF=0.0239;SAS_AF=0.1687;AA=G|||;VT=SNP
9	14202689	rs10738356	G	A	100	PASS	AC=4156;AF=0.829872;AN=5008;NS=2504;DP=17718;EAS_AF=0.5823;AMR_AF=0.8429;AFR_AF=0.9085;EUR_AF=0.8549;SAS_AF=0.9438;AA=A|||;VT=SNP
9	14203057	rs12235129	G	T	100	PASS	AC=849;AF=0.169529;AN=5008;NS=2504;DP=18010;EAS_AF=0.3562;AMR_AF=0.1427;AFR_AF=0.143;EUR_AF=0.1511;SAS_AF=0.0511;AA=T|||;VT=SNP
9	14203091	rs10738357	A	G	100	PASS	AC=3577;AF=0.714257;AN=5008;NS=2504;DP=17559;EAS_AF=0.4157;AMR_AF=0.7305;AFR_AF=0.8033;EUR_AF=0.825;SAS_AF=0.7761;AA=A|||;VT=SNP
9	14203152	rs10961419	G	A	100	PASS	AC=1409;AF=0.28135;AN=5008;NS=2504;DP=16420;EAS_AF=0.5843;AMR_AF=0.268;AFR_AF=0.1823;EUR_AF=0.172;SAS_AF=0.2249;AA=G|||;VT=SNP
9	14203814	rs10961420	G	A	100	PASS	AC=736;AF=0.146965;AN=5008;NS=2504;DP=18318;EAS_AF=0.3938;AMR_AF=0.1167;AFR_AF=0.0794;EUR_AF=0.1213;SAS_AF=0.0317;AA=A|||;VT=SNP
9	14203942	rs2382460	T	G	100	PASS	AC=2091;AF=0.417532;AN=5008;NS=2504;DP=16248;EAS_AF=0.4177;AMR_AF=0.5144;AFR_AF=0.2973;EUR_AF=0.328;SAS_AF=0.6033;AA=T|||;VT=SNP
9	14204010	rs10961421	C	G	100	PASS	AC=822;AF=0.164137;AN=5008;NS=2504;DP=17654;EAS_AF=0.3958;AMR_AF=0.1282;AFR_AF=0.0719;EUR_AF=0.16;SAS_AF=0.0798;AA=C|||;VT=SNP
9	14204396	rs61754862	C	G	100	PASS	AC=1046;AF=0.208866;AN=5008;NS=2504;DP=17181;EAS_AF=0.4375;AMR_AF=0.1787;AFR_AF=0.1687;EUR_AF=0.175;SAS_AF=0.0838;AA=C|||;VT=SNP
9	14204747	rs10756539	G	C	100	PASS	AC=4016;AF=0.801917;AN=5008;NS=2504;DP=18740;EAS_AF=0.5685;AMR_AF=0.8372;AFR_AF=0.8154;EUR_AF=0.8579;SAS_AF=0.9417;AA=C|||;VT=SNP
9	14204794	rs10810115	T	A	100	PASS	AC=1974;AF=0.394169;AN=5008;NS=2504;DP=19054;EAS_AF=0.1865;AMR_AF=0.3602;AFR_AF=0.5061;EUR_AF=0.4871;SAS_AF=0.3855;AA=T|||;VT=SNP
9	14204992	rs11790310	T	C	100	PASS	AC=1613;AF=0.322085;AN=5008;NS=2504;DP=11816;EAS_AF=0.1915;AMR_AF=0.3631;AFR_AF=0.1868;EUR_AF=0.5477;SAS_AF=0.3783;AA=t|||;VT=SNP
9	14205054	rs62532548	T	C	100	PASS	AC=263;AF=0.052516;AN=5008;NS=2504;DP=16570;EAS_AF=0.003;AMR_AF=0.0821;AFR_AF=0.0023;EUR_AF=0.1451;SAS_AF=0.0552;AA=t|||;VT=SNP
9	14205169	rs12551619	G	A	100	PASS	AC=2643;AF=0.527756;AN=5008;NS=2504;DP=10930;EAS_AF=0.3621;AMR_AF=0.5245;AFR_AF=0.7852;EUR_AF=0.3111;SAS_AF=0.5757;AA=a|||;VT=SNP
9	14205985	rs10961422	T	G	100	PASS	AC=418;AF=0.0834665;AN=5008;NS=2504;DP=16892;EAS_AF=0.1161;AMR_AF=0.1167;AFR_AF=0.003;EUR_AF=0.0676;SAS_AF=0.1513;AA=T|||;VT=SNP
9	14206092	rs12376677	G	A	100	PASS	AC=1349;AF=0.269369;AN=5008;NS=2504;DP=17120;EAS_AF=0.1806;AMR_AF=0.3098;AFR_AF=0.0756;EUR_AF=0.5119;SAS_AF=0.3446;AA=G|||;VT=SNP
9	14206271	rs62532551	G	A	100	PASS	AC=1430;AF=0.285543;AN=5008;NS=2504;DP=16536;EAS_AF=0.2411;AMR_AF=0.3329;AFR_AF=0.2352;EUR_AF=0.2465;SAS_AF=0.4059;AA=G|||;VT=SNP
9	14206332	rs12004290	A	T	100	PASS	AC=1442;AF=0.287939;AN=5008;NS=2504;DP=15532;EAS_AF=0.25;AMR_AF=0.3343;AFR_AF=0.2368;EUR_AF=0.2465;SAS_AF=0.4059;AA=A|||;VT=SNP
9	14206358	rs10810116	G	A	100	PASS	AC=2614;AF=0.521965;AN=5008;NS=2504;DP=15508;EAS_AF=0.3651;AMR_AF=0.4899;AFR_AF=0.7625;EUR_AF=0.326;SAS_AF=0.5828;AA=G|||;VT=SNP
9	14206835	rs12339675	G	A	100	PASS	AC=2603;AF=0.519768;AN=5008;NS=2504;DP=16973;EAS_AF=0.3641;AMR_AF=0.4885;AFR_AF=0.7557;EUR_AF=0.326;SAS_AF=0.5828;AA=A|||;VT=SNP
9	14207552	rs4741346	G	A	100	PASS	AC=1413;AF=0.282149;AN=5008;NS=2504;DP=20811;EAS_AF=0.2321;AMR_AF=0.3271;AFR_AF=0.2345;EUR_AF=0.2465;SAS_AF=0.4029;AA=G|||;VT=SNP
9	14208341	rs10810117	A	C	100	PASS	AC=2785;AF=0.55611;AN=5008;NS=2504;DP=16416;EAS_AF=0.4137;AMR_AF=0.5101;AFR_AF=0.7799;EUR_AF=0.3638;SAS_AF=0.6309;AA=C|||;VT=SNP
9	14208724	rs10961424	C	A	100	PASS	AC=1436;AF=0.286741;AN=5008;NS=2504;DP=17257;EAS_AF=0.2381;AMR_AF=0.3357;AFR_AF=0.233;EUR_AF=0.2475;SAS_AF=0.4151;AA=C|||;VT=SNP
9	14209107	rs12236711	C	T	100	PASS	AC=1210;AF=0.241613;AN=5008;NS=2504;DP=18959;EAS_AF=0.123;AMR_AF=0.1599;AFR_AF=0.5567;EUR_AF=0.0805;SAS_AF=0.1616;AA=T|||;VT=SNP
9	14209342	rs10119190	G	A	100	PASS	AC=2680;AF=0.535144;AN=5008;NS=2504;DP=19304;EAS_AF=0.3601;AMR_AF=0.4986;AFR_AF=0.8011;EUR_AF=0.329;SAS_AF=0.5941;AA=A|||;VT=SNP
9	14209427	rs76819450	G	C	100	PASS	AC=201;AF=0.0401358;AN=5008;NS=2504;DP=19073;EAS_AF=0.002;AMR_AF=0.2075;AFR_AF=0.0061;EUR_AF=0.0239;SAS_AF=0.0235;AA=G|||;VT=SNP
9	14210503	rs10756540	C	T	100	PASS	AC=2682;AF=0.535543;AN=5008;NS=2504;DP=16120;EAS_AF=0.3631;AMR_AF=0.4986;AFR_AF=0.7995;EUR_AF=0.333;SAS_AF=0.591;AA=T|||;VT=SNP
9	14210623	rs10756541	T	G	100	PASS	AC=2163;AF=0.431909;AN=5008;NS=2504;DP=15728;EAS_AF=0.3641;AMR_AF=0.4769;AFR_AF=0.4123;EUR_AF=0.339;SAS_AF=0.592;AA=T|||;VT=SNP
9	14210653	rs12340584	A	G	100	PASS	AC=1271;AF=0.253794;AN=5008;NS=2504;DP=16172;EAS_AF=0.2371;AMR_AF=0.2781;AFR_AF=0.2421;EUR_AF=0.1332;SAS_AF=0.3937;AA=A|||;VT=SNP
9	14210721	rs56254800	T	C	100	PASS	AC=519;AF=0.103634;AN=5008;NS=2504;DP=16763;EAS_AF=0.0119;AMR_AF=0.1037;AFR_AF=0.1687;EUR_AF=0.1461;SAS_AF=0.0665;AA=T|||;VT=SNP
9	14210897	rs12238011	C	T	100	PASS	AC=416;AF=0.0830671;AN=5008;NS=2504;DP=15791;EAS_AF=0.12;AMR_AF=0.1138;AFR_AF=0.003;EUR_AF=0.0666;SAS_AF=0.1483;AA=C|||;VT=SNP
9	14211843	rs10961426	A	G	100	PASS	AC=1254;AF=0.250399;AN=5008;NS=2504;DP=20150;EAS_AF=0.249;AMR_AF=0.2752;AFR_AF=0.2405;EUR_AF=0.1332;SAS_AF=0.3681;AA=A|||;VT=SNP
9	14213040	rs10961428	C	T	100	PASS	AC=2705;AF=0.540136;AN=5008;NS=2504;DP=20035;EAS_AF=0.3651;AMR_AF=0.5029;AFR_AF=0.8003;EUR_AF=0.3439;SAS_AF=0.5971;AA=T|||;VT=SNP
9	14213061	rs16923133	A	G	100	PASS	AC=1148;AF=0.229233;AN=5008;NS=2504;DP=20908;EAS_AF=0.1984;AMR_AF=0.2522;AFR_AF=0.2405;EUR_AF=0.1093;SAS_AF=0.3528;AA=A|||;VT=SNP
9	14213098	rs16923134	G	A	100	PASS	AC=1142;AF=0.228035;AN=5008;NS=2504;DP=21050;EAS_AF=0.1954;AMR_AF=0.2522;AFR_AF=0.2398;EUR_AF=0.1083;SAS_AF=0.3517;AA=A|||;VT=SNP
9	14213548	rs73645013	G	C	100	PASS	AC=1148;AF=0.229233;AN=5008;NS=2504;DP=19134;EAS_AF=0.1964;AMR_AF=0.2507;AFR_AF=0.2405;EUR_AF=0.1083;SAS_AF=0.3569;AA=G|||;VT=SNP
9	14213974	rs12682686	C	T	100	PASS	AC=1185;AF=0.236621;AN=5008;NS=2504;DP=19072;EAS_AF=0.2024;AMR_AF=0.255;AFR_AF=0.2496;EUR_AF=0.1083;SAS_AF=0.3732;AA=C|||;VT=SNP
9	14214149	rs12683997	T	C	100	PASS	AC=1725;AF=0.344449;AN=5008;NS=2504;DP=18975;EAS_AF=0.2083;AMR_AF=0.2795;AFR_AF=0.6377;EUR_AF=0.1123;SAS_AF=0.3732;AA=T|||;VT=SNP
9	14214252	rs12682915	G	C	100	PASS	AC=1246;AF=0.248802;AN=5008;NS=2504;DP=20028;EAS_AF=0.2063;AMR_AF=0.2651;AFR_AF=0.2526;EUR_AF=0.1272;SAS_AF=0.4008;AA=G|||;VT=SNP
9	14214688	rs7041043	G	C	100	PASS	AC=679;AF=0.135583;AN=5008;NS=2504;DP=20438;EAS_AF=0.1687;AMR_AF=0.2061;AFR_AF=0.0076;EUR_AF=0.1978;SAS_AF=0.1605;AA=G|||;VT=SNP
9	14214720	rs7040930	C	G	100	PASS	AC=3076;AF=0.614217;AN=5008;NS=2504;DP=19445;EAS_AF=0.374;AMR_AF=0.6009;AFR_AF=0.9206;EUR_AF=0.4742;SAS_AF=0.6012;AA=G|||;VT=SNP
9	14215031	rs10115397	C	T	100	PASS	AC=2066;AF=0.41254;AN=5008;NS=2504;DP=16538;EAS_AF=0.2183;AMR_AF=0.3012;AFR_AF=0.8986;EUR_AF=0.1163;SAS_AF=0.3395;AA=T|||;VT=SNP
9	14215040	rs7044542	G	A	100	PASS	AC=685;AF=0.136781;AN=5008;NS=2504;DP=16185;EAS_AF=0.1706;AMR_AF=0.2089;AFR_AF=0.0076;EUR_AF=0.1978;SAS_AF=0.1626;AA=G|||;VT=SNP
9	14215129	rs10121553	A	T	100	PASS	AC=2081;AF=0.415535;AN=5008;NS=2504;DP=15773;EAS_AF=0.2183;AMR_AF=0.3055;AFR_AF=0.8986;EUR_AF=0.1213;SAS_AF=0.3466;AA=T|||;VT=SNP
9	14215130	rs10115426	C	T	100	PASS	AC=2081;AF=0.415535;AN=5008;NS=2504;DP=15807;EAS_AF=0.2183;AMR_AF=0.3055;AFR_AF=0.8986;EUR_AF=0.1213;SAS_AF=0.3466;AA=T|||;VT=SNP
9	14215318	rs7044603	A	G	100	PASS	AC=914;AF=0.182508;AN=5008;NS=2504;DP=15222;EAS_AF=0.1806;AMR_AF=0.2248;AFR_AF=0.1596;EUR_AF=0.2028;SAS_AF=0.1646;AA=A|||;VT=SNP
9	14215878	rs10511593	T	C	100	PASS	AC=702;AF=0.140176;AN=5008;NS=2504;DP=18383;EAS_AF=0.1776;AMR_AF=0.2147;AFR_AF=0.0076;EUR_AF=0.2028;SAS_AF=0.1636;AA=T|||;VT=SNP
9	14219225	rs9298696	C	T	100	PASS	AC=4368;AF=0.872204;AN=5008;NS=2504;DP=17005;EAS_AF=0.5625;AMR_AF=0.9006;AFR_AF=0.9402;EUR_AF=0.9791;SAS_AF=0.9693;AA=T|||;VT=SNP
9	14219691	rs7048086	T	C	100	PASS	AC=4426;AF=0.883786;AN=5008;NS=2504;DP=16735;EAS_AF=0.5913;AMR_AF=0.9063;AFR_AF=0.9584;EUR_AF=0.9791;SAS_AF=0.9703;AA=C|||;VT=SNP
9	14220407	rs7029180	T	C	100	PASS	AC=913;AF=0.182308;AN=5008;NS=2504;DP=18585;EAS_AF=0.1657;AMR_AF=0.2378;AFR_AF=0.1581;EUR_AF=0.2097;SAS_AF=0.1646;AA=T|||;VT=SNP
9	14220918	rs73645016	C	A	100	PASS	AC=1174;AF=0.234425;AN=5008;NS=2504;DP=14649;EAS_AF=0.2163;AMR_AF=0.2522;AFR_AF=0.2398;EUR_AF=0.1173;SAS_AF=0.3538;AA=C|||;VT=SNP
9	14221591	rs2382444	A	G	100	PASS	AC=2139;AF=0.427117;AN=5008;NS=2504;DP=18487;EAS_AF=0.1954;AMR_AF=0.366;AFR_AF=0.5847;EUR_AF=0.5378;SAS_AF=0.3824;AA=A|||;VT=SNP
9	14222416	rs4741349	T	A	100	PASS	AC=1922;AF=0.383786;AN=5008;NS=2504;DP=21746;EAS_AF=0.1885;AMR_AF=0.3429;AFR_AF=0.444;EUR_AF=0.5328;SAS_AF=0.3793;AA=T|||;VT=SNP
9	14222432	rs4741350	G	C	100	PASS	AC=1904;AF=0.380192;AN=5008;NS=2504;DP=22103;EAS_AF=0.1875;AMR_AF=0.3386;AFR_AF=0.4372;EUR_AF=0.5338;SAS_AF=0.3732;AA=G|||;VT=SNP
9	14223115	rs10961429	C	G	100	PASS	AC=4305;AF=0.859625;AN=5008;NS=2504;DP=19268;EAS_AF=0.869;AMR_AF=0.7853;AFR_AF=0.9493;EUR_AF=0.8062;SAS_AF=0.8364;AA=G|||;VT=SNP
9	14223162	rs74746795	G	A	100	PASS	AC=228;AF=0.0455272;AN=5008;NS=2504;DP=19357;EAS_AF=0.0139;AMR_AF=0.0677;AFR_AF=0.003;EUR_AF=0.1203;SAS_AF=0.0429;AA=G|||;VT=SNP
9	14223752	rs62532554	C	T	100	PASS	AC=337;AF=0.0672923;AN=5008;NS=2504;DP=16962;EAS_AF=0.0139;AMR_AF=0.0778;AFR_AF=0.0681;EUR_AF=0.1223;SAS_AF=0.0573;AA=T|||;VT=SNP
9	14224063	rs10961430	G	C	100	PASS	AC=1611;AF=0.321685;AN=5008;NS=2504;DP=19687;EAS_AF=0.2034;AMR_AF=0.3847;AFR_AF=0.0635;EUR_AF=0.6412;SAS_AF=0.4192;AA=G|||;VT=SNP
9	14224117	rs35402224	C	A	100	PASS	AC=270;AF=0.0539137;AN=5008;NS=2504;DP=20199;EAS_AF=0.0149;AMR_AF=0.0807;AFR_AF=0.0061;EUR_AF=0.1342;SAS_AF=0.0573;AA=C|||;VT=SNP
9	14224626	rs10810118	T	C	100	PASS	AC=1549;AF=0.309305;AN=5008;NS=2504;DP=19420;EAS_AF=0.1905;AMR_AF=0.3271;AFR_AF=0.1846;EUR_AF=0.5179;SAS_AF=0.3732;AA=T|||;VT=SNP
9	14224955	rs10961431	C	A	100	PASS	AC=1102;AF=0.220048;AN=5008;NS=2504;DP=16720;EAS_AF=0.5417;AMR_AF=0.2046;AFR_AF=0.0318;EUR_AF=0.1531;SAS_AF=0.2229;AA=c|||;VT=SNP
9	14225161	rs62532556	G	T	100	PASS	AC=332;AF=0.0662939;AN=5008;NS=2504;DP=15578;EAS_AF=0.0179;AMR_AF=0.0778;AFR_AF=0.0424;EUR_AF=0.1471;SAS_AF=0.0573;AA=G|||;VT=SNP
9	14225281	rs7034346	A	G	100	PASS	AC=540;AF=0.107827;AN=5008;NS=2504;DP=14803;EAS_AF=0.0218;AMR_AF=0.1037;AFR_AF=0.1203;EUR_AF=0.1928;SAS_AF=0.0951;AA=A|||;VT=SNP
9	14225836	rs7035453	G	A	100	PASS	AC=2017;AF=0.402756;AN=5008;NS=2504;DP=15099;EAS_AF=0.5645;AMR_AF=0.2464;AFR_AF=0.6649;EUR_AF=0.1461;SAS_AF=0.2566;AA=A|||;VT=SNP
9	14226139	rs10810119	A	C	100	PASS	AC=1353;AF=0.270168;AN=5008;NS=2504;DP=16264;EAS_AF=0.5982;AMR_AF=0.245;AFR_AF=0.1157;EUR_AF=0.1918;SAS_AF=0.2393;AA=A|||;VT=SNP
9	14226341	rs7038815	C	G	100	PASS	AC=3584;AF=0.715655;AN=5008;NS=2504;DP=14394;EAS_AF=0.8452;AMR_AF=0.6412;AFR_AF=0.8638;EUR_AF=0.4692;SAS_AF=0.6881;AA=G|||;VT=SNP
9	14227509	rs2146539	C	G	100	PASS	AC=3764;AF=0.751597;AN=5008;NS=2504;DP=17618;EAS_AF=0.8442;AMR_AF=0.6744;AFR_AF=0.9281;EUR_AF=0.508;SAS_AF=0.7229;AA=G|||;VT=SNP
9	14227747	rs7029254	T	C	100	PASS	AC=3646;AF=0.728035;AN=5008;NS=2504;DP=15381;EAS_AF=0.8433;AMR_AF=0.67;AFR_AF=0.8548;EUR_AF=0.492;SAS_AF=0.7219;AA=T|||;VT=SNP
9	14227975	rs11794535	T	C	100	PASS	AC=451;AF=0.0900559;AN=5008;NS=2504;DP=14464;EAS_AF=0.0089;AMR_AF=0.1081;AFR_AF=0.0643;EUR_AF=0.1928;SAS_AF=0.09;AA=T|||;VT=SNP
9	14228317	rs12708255	T	C	100	PASS	AC=2003;AF=0.39996;AN=5008;NS=2504;DP=13668;EAS_AF=0.244;AMR_AF=0.4164;AFR_AF=0.4864;EUR_AF=0.341;SAS_AF=0.4928;AA=C|||;VT=SNP
9	14228354	rs7033134	T	C	100	PASS	AC=3808;AF=0.760383;AN=5008;NS=2504;DP=13233;EAS_AF=0.8482;AMR_AF=0.6859;AFR_AF=0.9357;EUR_AF=0.5129;SAS_AF=0.7403;AA=C|||;VT=SNP
9	14228371	rs13440252	G	T	100	PASS	AC=1878;AF=0.375;AN=5008;NS=2504;DP=13418;EAS_AF=0.2411;AMR_AF=0.3862;AFR_AF=0.4516;EUR_AF=0.2922;SAS_AF=0.4867;AA=T|||;VT=SNP
9	14228383	rs13440429	T	A	100	PASS	AC=1281;AF=0.255791;AN=5008;NS=2504;DP=13227;EAS_AF=0.2321;AMR_AF=0.2839;AFR_AF=0.2322;EUR_AF=0.1441;SAS_AF=0.407;AA=T|||;VT=SNP
9	14228471	rs10961433	G	A	100	PASS	AC=539;AF=0.107628;AN=5008;NS=2504;DP=14965;EAS_AF=0.1379;AMR_AF=0.1239;AFR_AF=0.0129;EUR_AF=0.1223;SAS_AF=0.1779;AA=G|||;VT=SNP
9	14228675	rs11788974	A	C	100	PASS	AC=967;AF=0.193091;AN=5008;NS=2504;DP=17364;EAS_AF=0.0089;AMR_AF=0.1311;AFR_AF=0.438;EUR_AF=0.1958;SAS_AF=0.093;AA=A|||;VT=SNP
9	14229044	rs10961434	T	A	100	PASS	AC=1821;AF=0.363618;AN=5008;NS=2504;DP=15741;EAS_AF=0.6012;AMR_AF=0.2622;AFR_AF=0.472;EUR_AF=0.1491;SAS_AF=0.2648;AA=A|||;VT=SNP
9	14229179	rs10961436	G	A	100	PASS	AC=1546;AF=0.308706;AN=5008;NS=2504;DP=17853;EAS_AF=0.5645;AMR_AF=0.2233;AFR_AF=0.3661;EUR_AF=0.1153;SAS_AF=0.227;AA=G|||;VT=SNP
9	14230110	rs7033206	G	A	100	PASS	AC=1044;AF=0.208466;AN=5008;NS=2504;DP=17143;EAS_AF=0.4008;AMR_AF=0.1052;AFR_AF=0.3691;EUR_AF=0.0179;SAS_AF=0.0624;AA=A|||;VT=SNP
9	14230596	rs72698780	T	C	100	PASS	AC=126;AF=0.0251597;AN=5008;NS=2504;DP=19388;EAS_AF=0.002;AMR_AF=0.0245;AFR_AF=0.0038;EUR_AF=0.0924;SAS_AF=0.0092;AA=T|||;VT=SNP
9	14231361	rs10961437	G	A	100	PASS	AC=589;AF=0.117612;AN=5008;NS=2504;DP=10398;EAS_AF=0.1399;AMR_AF=0.134;AFR_AF=0.0378;EUR_AF=0.1213;SAS_AF=0.1871;AA=G|||;VT=SNP
9	14233159	rs10961439	T	G	100	PASS	AC=1947;AF=0.388778;AN=5008;NS=2504;DP=18660;EAS_AF=0.7093;AMR_AF=0.353;AFR_AF=0.3101;EUR_AF=0.1342;SAS_AF=0.4519;AA=T|||;VT=SNP
9	14233302	rs16931499	T	C	100	PASS	AC=1733;AF=0.346046;AN=5008;NS=2504;DP=14354;EAS_AF=0.0169;AMR_AF=0.3631;AFR_AF=0.5764;EUR_AF=0.4463;SAS_AF=0.2587;AA=t|||;VT=SNP
9	14234315	rs10961440	T	C	100	PASS	AC=952;AF=0.190096;AN=5008;NS=2504;DP=20666;EAS_AF=0.1399;AMR_AF=0.1844;AFR_AF=0.2209;EUR_AF=0.1869;SAS_AF=0.2076;AA=T|||;VT=SNP
9	14234774	rs4741353	T	A	100	PASS	AC=3165;AF=0.631989;AN=5008;NS=2504;DP=14862;EAS_AF=0.7103;AMR_AF=0.6484;AFR_AF=0.6861;EUR_AF=0.4871;SAS_AF=0.6155;AA=A|||;VT=SNP
9	14234775	rs4741354	G	T	100	PASS	AC=3167;AF=0.632388;AN=5008;NS=2504;DP=14924;EAS_AF=0.7103;AMR_AF=0.6484;AFR_AF=0.6861;EUR_AF=0.4891;SAS_AF=0.6155;AA=T|||;VT=SNP
9	14235002	rs7040053	T	C	100	PASS	AC=883;AF=0.176318;AN=5008;NS=2504;DP=15565;EAS_AF=0.004;AMR_AF=0.2911;AFR_AF=0.0681;EUR_AF=0.3847;SAS_AF=0.2045;AA=T|||;VT=SNP
9	14235063	rs78959125	A	G	100	PASS	AC=568;AF=0.113419;AN=5008;NS=2504;DP=17014;EAS_AF=0.126;AMR_AF=0.1383;AFR_AF=0.0166;EUR_AF=0.1431;SAS_AF=0.183;AA=A|||;VT=SNP
9	14236134	rs10961441	T	C	100	PASS	AC=920;AF=0.183706;AN=5008;NS=2504;DP=18523;EAS_AF=0.0069;AMR_AF=0.2954;AFR_AF=0.0855;EUR_AF=0.3837;SAS_AF=0.2137;AA=T|||;VT=SNP
9	14236275	rs10961442	G	A	100	PASS	AC=527;AF=0.105232;AN=5008;NS=2504;DP=17334;EAS_AF=0.1349;AMR_AF=0.1196;AFR_AF=0.0166;EUR_AF=0.1093;SAS_AF=0.18;AA=A|||;VT=SNP
9	14236289	rs10961443	C	G	100	PASS	AC=809;AF=0.161542;AN=5008;NS=2504;DP=17797;EAS_AF=0.004;AMR_AF=0.2824;AFR_AF=0.0666;EUR_AF=0.3559;SAS_AF=0.1667;AA=C|||;VT=SNP
9	14237389	rs10125346	C	A	100	PASS	AC=4138;AF=0.826278;AN=5008;NS=2504;DP=18593;EAS_AF=0.8442;AMR_AF=0.8617;AFR_AF=0.916;EUR_AF=0.6809;SAS_AF=0.8108;AA=A|||;VT=SNP
9	14237632	rs10961444	C	G	100	PASS	AC=847;AF=0.169129;AN=5008;NS=2504;DP=19534;EAS_AF=0.004;AMR_AF=0.2839;AFR_AF=0.062;EUR_AF=0.3638;SAS_AF=0.2025;AA=C|||;VT=SNP
9	14237649	rs10756542	C	A	100	PASS	AC=3234;AF=0.645767;AN=5008;NS=2504;DP=19318;EAS_AF=0.6766;AMR_AF=0.6571;AFR_AF=0.7988;EUR_AF=0.4533;SAS_AF=0.5971;AA=C|||;VT=SNP
9	14238598	rs12684749	A	G	100	PASS	AC=709;AF=0.141573;AN=5008;NS=2504;DP=21099;EAS_AF=0.4931;AMR_AF=0.0922;AFR_AF=0.0333;EUR_AF=0.0417;SAS_AF=0.0634;AA=A|||;VT=SNP
9	14238793	rs1322985	C	A	100	PASS	AC=691;AF=0.137979;AN=5008;NS=2504;DP=18990;EAS_AF=0.005;AMR_AF=0.2478;AFR_AF=0.0333;EUR_AF=0.3211;SAS_AF=0.1503;AA=C|||;VT=SNP
9	14240161	rs11789657	A	G	100	PASS	AC=827;AF=0.165136;AN=5008;NS=2504;DP=16170;EAS_AF=0.0089;AMR_AF=0.2738;AFR_AF=0.028;EUR_AF=0.3817;SAS_AF=0.2117;AA=A|||;VT=SNP
9	14241433	rs73645022	A	G	100	PASS	AC=683;AF=0.136382;AN=5008;NS=2504;DP=17815;EAS_AF=0.126;AMR_AF=0.183;AFR_AF=0.0348;EUR_AF=0.1799;SAS_AF=0.2065;AA=A|||;VT=SNP
9	14241817	rs1555553	T	G	100	PASS	AC=2592;AF=0.517572;AN=5008;NS=2504;DP=18288;EAS_AF=0.6518;AMR_AF=0.5793;AFR_AF=0.3283;EUR_AF=0.5994;SAS_AF=0.5072;AA=T|||;VT=SNP
9	14244376	rs10810120	T	C	100	PASS	AC=2069;AF=0.413139;AN=5008;NS=2504;DP=18027;EAS_AF=0.6994;AMR_AF=0.353;AFR_AF=0.475;EUR_AF=0.1272;SAS_AF=0.3712;AA=T|||;VT=SNP
9	14244413	rs1322986	T	C	100	PASS	AC=886;AF=0.176917;AN=5008;NS=2504;DP=18471;EAS_AF=0.005;AMR_AF=0.2752;AFR_AF=0.0787;EUR_AF=0.3797;SAS_AF=0.2086;AA=T|||;VT=SNP
9	14244753	rs1322987	T	C	100	PASS	AC=975;AF=0.194688;AN=5008;NS=2504;DP=19116;EAS_AF=0.0069;AMR_AF=0.2781;AFR_AF=0.1293;EUR_AF=0.3867;SAS_AF=0.2198;AA=T|||;VT=SNP
9	14245551	rs7030457	T	C	100	PASS	AC=2058;AF=0.410942;AN=5008;NS=2504;DP=20413;EAS_AF=0.8085;AMR_AF=0.389;AFR_AF=0.2708;EUR_AF=0.1799;SAS_AF=0.4438;AA=T|||;VT=SNP
9	14245767	rs1853371	G	C	100	PASS	AC=823;AF=0.164337;AN=5008;NS=2504;DP=18878;EAS_AF=0.1319;AMR_AF=0.1931;AFR_AF=0.1203;EUR_AF=0.1938;SAS_AF=0.2065;AA=G|||;VT=SNP
9	14246169	rs7048639	A	T	100	PASS	AC=3491;AF=0.697085;AN=5008;NS=2504;DP=21217;EAS_AF=0.9395;AMR_AF=0.6182;AFR_AF=0.8238;EUR_AF=0.3738;SAS_AF=0.6646;AA=T|||;VT=SNP
9	14246551	rs4740561	A	G	100	PASS	AC=3668;AF=0.732428;AN=5008;NS=2504;DP=23411;EAS_AF=0.9345;AMR_AF=0.8256;AFR_AF=0.5234;EUR_AF=0.6899;SAS_AF=0.7843;AA=A|||;VT=SNP
9	14246939	rs62532760	C	G	100	PASS	AC=892;AF=0.178115;AN=5008;NS=2504;DP=21129;EAS_AF=0.002;AMR_AF=0.2723;AFR_AF=0.1346;EUR_AF=0.3459;SAS_AF=0.1789;AA=C|||;VT=SNP
9	14247411	rs10961449	C	G	100	PASS	AC=875;AF=0.17472;AN=5008;NS=2504;DP=19096;EAS_AF=0.128;AMR_AF=0.2118;AFR_AF=0.1392;EUR_AF=0.2137;SAS_AF=0.2045;AA=C|||;VT=SNP
9	14247488	rs10961450	A	C	100	PASS	AC=768;AF=0.153355;AN=5008;NS=2504;DP=18780;EAS_AF=0.1379;AMR_AF=0.1931;AFR_AF=0.0764;EUR_AF=0.1909;SAS_AF=0.2065;AA=A|||;VT=SNP
9	14247788	rs7866589	T	C	100	PASS	AC=4275;AF=0.853634;AN=5008;NS=2504;DP=16254;EAS_AF=0.9435;AMR_AF=0.8718;AFR_AF=0.9085;EUR_AF=0.7167;SAS_AF=0.8149;AA=C|||;VT=SNP
9	14248274	rs12346458	T	G	100	PASS	AC=1600;AF=0.319489;AN=5008;NS=2504;DP=15911;EAS_AF=0.2629;AMR_AF=0.2911;AFR_AF=0.4735;EUR_AF=0.1203;SAS_AF=0.3947;AA=T|||;VT=SNP
9	14248877	rs7027532	C	T	100	PASS	AC=1938;AF=0.386981;AN=5008;NS=2504;DP=20004;EAS_AF=0.619;AMR_AF=0.4611;AFR_AF=0.2005;EUR_AF=0.4066;SAS_AF=0.3272;AA=T|||;VT=SNP
9	14248934	rs7027899	G	A	100	PASS	AC=3203;AF=0.639577;AN=5008;NS=2504;DP=19887;EAS_AF=0.6647;AMR_AF=0.6744;AFR_AF=0.5083;EUR_AF=0.828;SAS_AF=0.5726;AA=g|||;VT=SNP
9	14249418	rs59804771	C	T	100	PASS	AC=815;AF=0.16274;AN=5008;NS=2504;DP=18987;EAS_AF=0.3403;AMR_AF=0.1023;AFR_AF=0.2231;EUR_AF=0.0169;SAS_AF=0.091;AA=T|||;VT=SNP
9	14249617	rs7859287	C	G	100	PASS	AC=4152;AF=0.829073;AN=5008;NS=2504;DP=20337;EAS_AF=0.8819;AMR_AF=0.928;AFR_AF=0.6604;EUR_AF=0.8628;SAS_AF=0.8978;AA=G|||;VT=SNP
9	14250285	rs3761668	G	A	100	PASS	AC=3785;AF=0.755791;AN=5008;NS=2504;DP=19043;EAS_AF=0.6111;AMR_AF=0.732;AFR_AF=0.8442;EUR_AF=0.8449;SAS_AF=0.7106;AA=A|||;VT=SNP
9	14250603	rs3761667	T	A	100	PASS	AC=2167;AF=0.432708;AN=5008;NS=2504;DP=18796;EAS_AF=0.122;AMR_AF=0.366;AFR_AF=0.5681;EUR_AF=0.5865;SAS_AF=0.4591;AA=A|||;VT=SNP
9	14251243	rs2382461	C	G	100	PASS	AC=1738;AF=0.347045;AN=5008;NS=2504;DP=17808;EAS_AF=0.2103;AMR_AF=0.3271;AFR_AF=0.2035;EUR_AF=0.5815;SAS_AF=0.455;AA=C|||;VT=SNP
9	14251872	rs59710488	C	T	100	PASS	AC=838;AF=0.167332;AN=5008;NS=2504;DP=18030;EAS_AF=0.2758;AMR_AF=0.1816;AFR_AF=0.2345;EUR_AF=0.0497;SAS_AF=0.0757;AA=T|||;VT=SNP
9	14251917	rs10435726	G	T	100	PASS	AC=350;AF=0.0698882;AN=5008;NS=2504;DP=19241;EAS_AF=0.1399;AMR_AF=0.0317;AFR_AF=0.003;EUR_AF=0.0994;SAS_AF=0.0849;AA=G|||;VT=SNP
9	14251951	rs57645250	G	T	100	PASS	AC=802;AF=0.160144;AN=5008;NS=2504;DP=19385;EAS_AF=0.252;AMR_AF=0.1816;AFR_AF=0.2254;EUR_AF=0.0497;SAS_AF=0.0757;AA=T|||;VT=SNP
9	14252182	rs56842747	G	C	100	PASS	AC=605;AF=0.120807;AN=5008;NS=2504;DP=15342;EAS_AF=0.255;AMR_AF=0.1628;AFR_AF=0.0666;EUR_AF=0.0537;SAS_AF=0.0951;AA=G|||;VT=SNP
9	14252363	rs7849450	C	T	100	PASS	AC=3702;AF=0.739217;AN=5008;NS=2504;DP=13919;EAS_AF=0.6518;AMR_AF=0.7277;AFR_AF=0.7935;EUR_AF=0.83;SAS_AF=0.6708;AA=T|||;VT=SNP
9	14252964	rs72698792	G	A	100	PASS	AC=505;AF=0.100839;AN=5008;NS=2504;DP=12994;EAS_AF=0.252;AMR_AF=0.1585;AFR_AF=0.0121;EUR_AF=0.0467;SAS_AF=0.0798;AA=G|||;VT=SNP
9	14255930	rs13302371	T	C	100	PASS	AC=102;AF=0.0203674;AN=5008;NS=2504;DP=19455;EAS_AF=0.005;AMR_AF=0.0331;AFR_AF=0.0038;EUR_AF=0.0646;SAS_AF=0.0041;AA=T|||;VT=SNP
9	14257910	rs35367102	A	C	100	PASS	AC=113;AF=0.0225639;AN=5008;NS=2504;DP=16765;EAS_AF=0.005;AMR_AF=0.0346;AFR_AF=0.0121;EUR_AF=0.0636;SAS_AF=0.0041;AA=A|||;VT=SNP
9	14259772	rs80135306	C	T	100	PASS	AC=666;AF=0.132987;AN=5008;NS=2504;DP=15566;EAS_AF=0.2431;AMR_AF=0.1801;AFR_AF=0.1362;EUR_AF=0.0437;SAS_AF=0.0736;AA=T|||;VT=SNP
9	14259823	rs78721276	G	A	100	PASS	AC=509;AF=0.101637;AN=5008;NS=2504;DP=17576;EAS_AF=0.249;AMR_AF=0.1686;AFR_AF=0.0212;EUR_AF=0.0408;SAS_AF=0.0736;AA=G|||;VT=SNP
9	14260238	rs72698795	C	G	100	PASS	AC=611;AF=0.122005;AN=5008;NS=2504;DP=19330;EAS_AF=0.255;AMR_AF=0.1801;AFR_AF=0.0832;EUR_AF=0.0417;SAS_AF=0.0787;AA=G|||;VT=SNP
9	14260378	rs4740562	G	A	100	PASS	AC=736;AF=0.146965;AN=5008;NS=2504;DP=23248;EAS_AF=0.245;AMR_AF=0.1859;AFR_AF=0.1838;EUR_AF=0.0447;SAS_AF=0.0736;AA=A|||;VT=SNP
9	14260432	rs4740563	G	C	100	PASS	AC=560;AF=0.111821;AN=5008;NS=2504;DP=22393;EAS_AF=0.249;AMR_AF=0.1715;AFR_AF=0.0477;EUR_AF=0.0417;SAS_AF=0.0869;AA=G|||;VT=SNP
9	14260684	rs4740564	T	C	100	PASS	AC=733;AF=0.146366;AN=5008;NS=2504;DP=20702;EAS_AF=0.2738;AMR_AF=0.1816;AFR_AF=0.1589;EUR_AF=0.0417;SAS_AF=0.0808;AA=T|||;VT=SNP
9	14262699	rs1322990	G	T	100	PASS	AC=3763;AF=0.751398;AN=5008;NS=2504;DP=19796;EAS_AF=0.6855;AMR_AF=0.7565;AFR_AF=0.6135;EUR_AF=0.8748;SAS_AF=0.8753;AA=a|||;VT=SNP
9	14264717	rs10122910	G	A	100	PASS	AC=3281;AF=0.655152;AN=5008;NS=2504;DP=18854;EAS_AF=0.5367;AMR_AF=0.7262;AFR_AF=0.503;EUR_AF=0.7913;SAS_AF=0.7924;AA=A|||;VT=SNP
9	14264751	rs4741355	T	C	100	PASS	AC=866;AF=0.172923;AN=5008;NS=2504;DP=19188;EAS_AF=0.3075;AMR_AF=0.2133;AFR_AF=0.146;EUR_AF=0.1054;SAS_AF=0.1115;AA=T|||;VT=SNP
9	14265524	rs72698799	A	G	100	PASS	AC=589;AF=0.117612;AN=5008;NS=2504;DP=20256;EAS_AF=0.3075;AMR_AF=0.17;AFR_AF=0.0106;EUR_AF=0.0417;SAS_AF=0.1074;AA=A|||;VT=SNP
9	14266564	rs72698800	A	G	100	PASS	AC=818;AF=0.163339;AN=5008;NS=2504;DP=15282;EAS_AF=0.3016;AMR_AF=0.183;AFR_AF=0.1808;EUR_AF=0.0457;SAS_AF=0.1043;AA=A|||;VT=SNP
9	14266746	rs7872224	T	A	100	PASS	AC=3880;AF=0.77476;AN=5008;NS=2504;DP=15610;EAS_AF=0.6885;AMR_AF=0.8213;AFR_AF=0.5265;EUR_AF=0.9553;SAS_AF=0.9806;AA=T|||;VT=SNP
9	14266751	rs72698801	C	A	100	PASS	AC=586;AF=0.117013;AN=5008;NS=2504;DP=15711;EAS_AF=0.3056;AMR_AF=0.17;AFR_AF=0.0121;EUR_AF=0.0417;SAS_AF=0.1043;AA=C|||;VT=SNP
9	14266763	rs73645030	C	G	100	PASS	AC=217;AF=0.0433307;AN=5008;NS=2504;DP=16118;EAS_AF=0.002;AMR_AF=0.0389;AFR_AF=0.0983;EUR_AF=0.0557;SAS_AF=0.002;AA=C|||;VT=SNP
9	14267285	rs10810121	C	A	100	PASS	AC=307;AF=0.0613019;AN=5008;NS=2504;DP=15225;EAS_AF=0.13;AMR_AF=0.0245;AFR_AF=0.0015;EUR_AF=0.0785;SAS_AF=0.0798;AA=C|||;VT=SNP
9	14267425	rs7860656	G	C	100	PASS	AC=3781;AF=0.754992;AN=5008;NS=2504;DP=16037;EAS_AF=0.6915;AMR_AF=0.7983;AFR_AF=0.531;EUR_AF=0.9543;SAS_AF=0.8875;AA=G|||;VT=SNP
9	14267601	rs7846889	T	G	100	PASS	AC=3869;AF=0.772564;AN=5008;NS=2504;DP=17373;EAS_AF=0.7014;AMR_AF=0.8127;AFR_AF=0.5628;EUR_AF=0.9622;SAS_AF=0.9059;AA=T|||;VT=SNP
9	14267736	rs4741356	G	A	100	PASS	AC=622;AF=0.124201;AN=5008;NS=2504;DP=19254;EAS_AF=0.2847;AMR_AF=0.1614;AFR_AF=0.0703;EUR_AF=0.0358;SAS_AF=0.0961;AA=A|||;VT=SNP
9	14267834	rs7861136	G	C	100	PASS	AC=3981;AF=0.794928;AN=5008;NS=2504;DP=17407;EAS_AF=0.6964;AMR_AF=0.8213;AFR_AF=0.6558;EUR_AF=0.9622;SAS_AF=0.8937;AA=G|||;VT=SNP
9	14268103	rs56376086	T	C	100	PASS	AC=645;AF=0.128794;AN=5008;NS=2504;DP=12557;EAS_AF=0.2937;AMR_AF=0.1715;AFR_AF=0.0507;EUR_AF=0.0547;SAS_AF=0.1104;AA=T|||;VT=SNP
9	14269452	rs16931522	G	A	100	PASS	AC=493;AF=0.0984425;AN=5008;NS=2504;DP=19637;EAS_AF=0.2014;AMR_AF=0.1628;AFR_AF=0.0287;EUR_AF=0.0547;SAS_AF=0.0859;AA=A|||;VT=SNP
9	14269556	rs1061820	A	G	100	PASS	AC=2301;AF=0.459465;AN=5008;NS=2504;DP=20839;EAS_AF=0.2688;AMR_AF=0.4553;AFR_AF=0.4448;EUR_AF=0.6153;SAS_AF=0.5184;AA=A|||;VT=SNP
9	14270342	rs1322991	G	A	100	PASS	AC=4246;AF=0.847843;AN=5008;NS=2504;DP=16450;EAS_AF=0.7262;AMR_AF=0.8098;AFR_AF=0.8903;EUR_AF=0.9155;SAS_AF=0.8732;AA=A|||;VT=SNP
9	14270550	rs6474826	G	C	100	PASS	AC=3640;AF=0.726837;AN=5008;NS=2504;DP=9024;EAS_AF=0.5903;AMR_AF=0.7695;AFR_AF=0.6172;EUR_AF=0.9036;SAS_AF=0.8037;AA=G|||;VT=SNP
9	14274071	rs1923778	T	C	100	PASS	AC=4196;AF=0.837859;AN=5008;NS=2504;DP=19741;EAS_AF=0.75;AMR_AF=0.8055;AFR_AF=0.8056;EUR_AF=0.9165;SAS_AF=0.9141;AA=T|||;VT=SNP
9	14274725	rs1547106	C	G	100	PASS	AC=4316;AF=0.861821;AN=5008;NS=2504;DP=18325;EAS_AF=0.755;AMR_AF=0.8156;AFR_AF=0.8578;EUR_AF=0.9344;SAS_AF=0.9356;AA=C|||;VT=SNP
9	14274950	rs1033837	T	C	100	PASS	AC=4288;AF=0.85623;AN=5008;NS=2504;DP=20981;EAS_AF=0.7718;AMR_AF=0.8127;AFR_AF=0.8238;EUR_AF=0.9354;SAS_AF=0.9366;AA=T|||;VT=SNP
9	14276983	rs1322993	C	T	100	PASS	AC=4055;AF=0.809704;AN=5008;NS=2504;DP=15579;EAS_AF=0.7272;AMR_AF=0.7896;AFR_AF=0.7587;EUR_AF=0.9085;SAS_AF=0.8763;AA=T|||;VT=SNP
9	14279532	rs4740566	C	T	100	PASS	AC=4795;AF=0.957468;AN=5008;NS=2504;DP=22323;EAS_AF=0.9871;AMR_AF=0.9798;AFR_AF=0.8865;EUR_AF=0.9821;SAS_AF=0.9816;AA=T|||;VT=SNP
9	14279671	rs4741358	T	C	100	PASS	AC=610;AF=0.121805;AN=5008;NS=2504;DP=21886;EAS_AF=0.2679;AMR_AF=0.183;AFR_AF=0.0356;EUR_AF=0.0616;SAS_AF=0.1063;AA=T|||;VT=SNP
9	14280965	rs4144136	C	A	100	PASS	AC=4733;AF=0.945088;AN=5008;NS=2504;DP=17293;EAS_AF=0.9444;AMR_AF=0.9798;AFR_AF=0.8722;EUR_AF=0.9811;SAS_AF=0.9826;AA=A|||;VT=SNP
9	14281387	rs33917322	G	A	100	PASS	AC=1176;AF=0.234824;AN=5008;NS=2504;DP=19433;EAS_AF=0.2897;AMR_AF=0.3098;AFR_AF=0.0802;EUR_AF=0.2873;SAS_AF=0.2802;AA=G|||;VT=SNP
9	14281896	rs4740567	C	T	100	PASS	AC=1169;AF=0.233427;AN=5008;NS=2504;DP=17358;EAS_AF=0.2946;AMR_AF=0.3112;AFR_AF=0.0734;EUR_AF=0.2903;SAS_AF=0.273;AA=A|||;VT=SNP
9	14282792	rs7021539	A	G	100	PASS	AC=4182;AF=0.835064;AN=5008;NS=2504;DP=18969;EAS_AF=0.7361;AMR_AF=0.8314;AFR_AF=0.77;EUR_AF=0.9443;SAS_AF=0.9151;AA=A|||;VT=SNP
9	14283089	rs72700504	A	G	100	PASS	AC=575;AF=0.114816;AN=5008;NS=2504;DP=19847;EAS_AF=0.2768;AMR_AF=0.1671;AFR_AF=0.0121;EUR_AF=0.0616;SAS_AF=0.1043;AA=A|||;VT=SNP
9	14284780	rs67838511	C	T	100	PASS	AC=712;AF=0.142173;AN=5008;NS=2504;DP=16054;EAS_AF=0.255;AMR_AF=0.1671;AFR_AF=0.1641;EUR_AF=0.0497;SAS_AF=0.0736;AA=T|||;VT=SNP
9	14284917	rs1980687	G	T	100	PASS	AC=4040;AF=0.806709;AN=5008;NS=2504;DP=15988;EAS_AF=0.7242;AMR_AF=0.8069;AFR_AF=0.7057;EUR_AF=0.9304;SAS_AF=0.9008;AA=T|||;VT=SNP
9	14285011	rs13299422	A	G	100	PASS	AC=1607;AF=0.320887;AN=5008;NS=2504;DP=17689;EAS_AF=0.3502;AMR_AF=0.33;AFR_AF=0.2209;EUR_AF=0.336;SAS_AF=0.4039;AA=A|||;VT=SNP
9	14285124	rs72700506	C	T	100	PASS	AC=707;AF=0.141174;AN=5008;NS=2504;DP=17690;EAS_AF=0.255;AMR_AF=0.1671;AFR_AF=0.1649;EUR_AF=0.0427;SAS_AF=0.0746;AA=C|||;VT=SNP
9	14285132	rs72700508	C	T	100	PASS	AC=707;AF=0.141174;AN=5008;NS=2504;DP=17344;EAS_AF=0.255;AMR_AF=0.1671;AFR_AF=0.1649;EUR_AF=0.0427;SAS_AF=0.0746;AA=T|||;VT=SNP
9	14285137	rs79998967	C	A	100	PASS	AC=461;AF=0.0920527;AN=5008;NS=2504;DP=17309;EAS_AF=0.255;AMR_AF=0.1542;AFR_AF=0.0098;EUR_AF=0.0278;SAS_AF=0.0573;AA=C|||;VT=SNP
9	14285196	rs78293573	A	C	100	PASS	AC=755;AF=0.150759;AN=5008;NS=2504;DP=15746;EAS_AF=0.256;AMR_AF=0.1729;AFR_AF=0.1914;EUR_AF=0.0507;SAS_AF=0.0746;AA=A|||;VT=SNP
9	14285657	rs10961461	A	G	100	PASS	AC=1315;AF=0.26258;AN=5008;NS=2504;DP=17591;EAS_AF=0.3036;AMR_AF=0.3213;AFR_AF=0.1188;EUR_AF=0.3787;SAS_AF=0.2536;AA=A|||;VT=SNP
9	14286126	rs6474827	A	G	100	PASS	AC=4200;AF=0.838658;AN=5008;NS=2504;DP=19827;EAS_AF=0.7331;AMR_AF=0.8141;AFR_AF=0.82;EUR_AF=0.9274;SAS_AF=0.8988;AA=G|||;VT=SNP
9	14286343	rs7038577	C	T	100	PASS	AC=4025;AF=0.803714;AN=5008;NS=2504;DP=19707;EAS_AF=0.7272;AMR_AF=0.8026;AFR_AF=0.7239;EUR_AF=0.9145;SAS_AF=0.8773;AA=T|||;VT=SNP
9	14286997	rs10738358	T	C	100	PASS	AC=4133;AF=0.82528;AN=5008;NS=2504;DP=17483;EAS_AF=0.7371;AMR_AF=0.8184;AFR_AF=0.7398;EUR_AF=0.9483;SAS_AF=0.91;AA=T|||;VT=SNP
9	14287647	rs9696423	C	T	100	PASS	AC=3568;AF=0.71246;AN=5008;NS=2504;DP=11554;EAS_AF=0.6002;AMR_AF=0.6715;AFR_AF=0.6203;EUR_AF=0.8966;SAS_AF=0.7924;AA=t|||;VT=SNP
9	14287710	rs9696427	C	T	100	PASS	AC=3328;AF=0.664537;AN=5008;NS=2504;DP=13777;EAS_AF=0.6022;AMR_AF=0.7709;AFR_AF=0.351;EUR_AF=0.9235;SAS_AF=0.8108;AA=c|||;VT=SNP
9	14287974	rs9696439	G	A	100	PASS	AC=3400;AF=0.678914;AN=5008;NS=2504;DP=15181;EAS_AF=0.6607;AMR_AF=0.6326;AFR_AF=0.792;EUR_AF=0.5835;SAS_AF=0.6759;AA=A|||;VT=SNP
9	14288971	rs10733279	T	C	100	PASS	AC=3933;AF=0.785343;AN=5008;NS=2504;DP=14542;EAS_AF=0.7321;AMR_AF=0.8055;AFR_AF=0.6165;EUR_AF=0.9374;SAS_AF=0.8978;AA=T|||;VT=SNP
9	14289270	rs72700514	T	G	100	PASS	AC=628;AF=0.125399;AN=5008;NS=2504;DP=13049;EAS_AF=0.3065;AMR_AF=0.1729;AFR_AF=0.0144;EUR_AF=0.0676;SAS_AF=0.1145;AA=T|||;VT=SNP
9	14289543	rs58936683	G	T	100	PASS	AC=617;AF=0.123203;AN=5008;NS=2504;DP=15467;EAS_AF=0.2569;AMR_AF=0.1614;AFR_AF=0.0726;EUR_AF=0.0537;SAS_AF=0.0982;AA=T|||;VT=SNP
9	14289984	rs28754597	T	A	100	PASS	AC=1545;AF=0.308506;AN=5008;NS=2504;DP=18037;EAS_AF=0.3155;AMR_AF=0.3415;AFR_AF=0.2806;EUR_AF=0.3588;SAS_AF=0.2638;AA=T|||;VT=SNP
9	14289987	rs28546438	C	T	100	PASS	AC=1533;AF=0.30611;AN=5008;NS=2504;DP=18034;EAS_AF=0.3056;AMR_AF=0.3415;AFR_AF=0.2799;EUR_AF=0.3579;SAS_AF=0.2638;AA=T|||;VT=SNP
9	14290920	rs10810123	G	A	100	PASS	AC=862;AF=0.172125;AN=5008;NS=2504;DP=18648;EAS_AF=0.0486;AMR_AF=0.1859;AFR_AF=0.1256;EUR_AF=0.329;SAS_AF=0.1912;AA=G|||;VT=SNP
9	14290978	rs10810124	T	C	100	PASS	AC=1644;AF=0.328275;AN=5008;NS=2504;DP=19134;EAS_AF=0.3671;AMR_AF=0.3573;AFR_AF=0.2821;EUR_AF=0.3817;SAS_AF=0.2751;AA=T|||;VT=SNP
9	14292104	rs10810125	T	C	100	PASS	AC=1746;AF=0.348642;AN=5008;NS=2504;DP=15660;EAS_AF=0.4921;AMR_AF=0.3977;AFR_AF=0.2005;EUR_AF=0.3708;SAS_AF=0.3436;AA=T|||;VT=SNP
9	14292138	rs10961464	G	A	100	PASS	AC=1733;AF=0.346046;AN=5008;NS=2504;DP=15382;EAS_AF=0.4931;AMR_AF=0.3919;AFR_AF=0.1959;EUR_AF=0.3678;SAS_AF=0.3425;AA=A|||;VT=SNP
9	14292207	rs10810126	G	A	100	PASS	AC=1710;AF=0.341454;AN=5008;NS=2504;DP=14784;EAS_AF=0.4891;AMR_AF=0.3919;AFR_AF=0.1838;EUR_AF=0.3668;SAS_AF=0.3405;AA=A|||;VT=SNP
9	14292567	rs10961465	G	A	100	PASS	AC=1257;AF=0.250998;AN=5008;NS=2504;DP=17472;EAS_AF=0.2887;AMR_AF=0.3084;AFR_AF=0.0764;EUR_AF=0.3469;SAS_AF=0.3088;AA=G|||;VT=SNP
9	14292720	rs10121140	G	A	100	PASS	AC=1702;AF=0.339856;AN=5008;NS=2504;DP=17682;EAS_AF=0.4901;AMR_AF=0.3919;AFR_AF=0.1808;EUR_AF=0.3608;SAS_AF=0.3415;AA=A|||;VT=SNP
9	14292880	rs10961466	C	T	100	PASS	AC=1182;AF=0.236022;AN=5008;NS=2504;DP=18875;EAS_AF=0.2808;AMR_AF=0.2867;AFR_AF=0.0681;EUR_AF=0.3131;SAS_AF=0.3016;AA=T|||;VT=SNP
9	14294068	rs7847391	C	T	100	PASS	AC=4724;AF=0.943291;AN=5008;NS=2504;DP=21072;EAS_AF=0.9345;AMR_AF=0.9712;AFR_AF=0.8896;EUR_AF=0.9662;SAS_AF=0.9816;AA=T|||;VT=SNP
9	14294350	rs10810127	T	C	100	PASS	AC=2007;AF=0.400759;AN=5008;NS=2504;DP=21487;EAS_AF=0.3095;AMR_AF=0.4986;AFR_AF=0.1006;EUR_AF=0.5954;SAS_AF=0.6309;AA=T|||;VT=SNP
9	14294980	rs17213362	T	G	100	PASS	AC=1238;AF=0.247204;AN=5008;NS=2504;DP=17951;EAS_AF=0.251;AMR_AF=0.2939;AFR_AF=0.1573;EUR_AF=0.2903;SAS_AF=0.2873;AA=T|||;VT=SNP
9	14295362	rs1923779	T	C	100	PASS	AC=2907;AF=0.580471;AN=5008;NS=2504;DP=15175;EAS_AF=0.6498;AMR_AF=0.6484;AFR_AF=0.2821;EUR_AF=0.7207;SAS_AF=0.7198;AA=T|||;VT=SNP
9	14295934	rs7041006	T	C	100	PASS	AC=456;AF=0.0910543;AN=5008;NS=2504;DP=18103;EAS_AF=0.1171;AMR_AF=0.0187;AFR_AF=0.1498;EUR_AF=0.0149;SAS_AF=0.1145;AA=T|||;VT=SNP
9	14296131	rs78645381	C	A	100	PASS	AC=247;AF=0.0493211;AN=5008;NS=2504;DP=19483;EAS_AF=0.1181;AMR_AF=0.0086;AFR_AF=0.0008;EUR_AF=0.0099;SAS_AF=0.1135;AA=C|||;VT=SNP
9	14296732	rs10810128	C	T	100	PASS	AC=3375;AF=0.673922;AN=5008;NS=2504;DP=18476;EAS_AF=0.6667;AMR_AF=0.8012;AFR_AF=0.261;EUR_AF=0.9533;SAS_AF=0.862;AA=T|||;VT=SNP
9	14297752	rs78550123	A	C	100	PASS	AC=81;AF=0.0161741;AN=5008;NS=2504;DP=14625;EAS_AF=0.002;AMR_AF=0.0216;AFR_AF=0.0023;EUR_AF=0.0288;SAS_AF=0.0327;AA=A|||;VT=SNP
9	14297978	rs10429540	A	G	100	PASS	AC=3563;AF=0.711462;AN=5008;NS=2504;DP=13542;EAS_AF=0.7659;AMR_AF=0.8487;AFR_AF=0.2859;EUR_AF=0.9702;SAS_AF=0.8671;AA=A|||;VT=SNP
9	14298672	rs2382462	G	T	100	PASS	AC=3912;AF=0.78115;AN=5008;NS=2504;DP=18377;EAS_AF=0.7113;AMR_AF=0.8501;AFR_AF=0.5711;EUR_AF=0.9771;SAS_AF=0.8865;AA=T|||;VT=SNP
9	14298674	rs2382464	C	A	100	PASS	AC=3918;AF=0.782348;AN=5008;NS=2504;DP=19018;EAS_AF=0.7123;AMR_AF=0.8516;AFR_AF=0.5711;EUR_AF=0.9801;SAS_AF=0.8875;AA=A|||;VT=SNP
9	14299853	rs10756543	T	G	100	PASS	AC=4554;AF=0.909345;AN=5008;NS=2504;DP=18273;EAS_AF=0.9187;AMR_AF=0.9741;AFR_AF=0.8132;EUR_AF=0.9831;SAS_AF=0.908;AA=T|||;VT=SNP
9	14300901	rs11999144	T	C	100	PASS	AC=673;AF=0.134385;AN=5008;NS=2504;DP=19947;EAS_AF=0.2232;AMR_AF=0.1484;AFR_AF=0.2133;EUR_AF=0.0358;SAS_AF=0.0276;AA=T|||;VT=SNP
9	14302728	rs10961468	C	G	100	PASS	AC=802;AF=0.160144;AN=5008;NS=2504;DP=13700;EAS_AF=0.0982;AMR_AF=0.1844;AFR_AF=0.0091;EUR_AF=0.2992;SAS_AF=0.2679;AA=C|||;VT=SNP
9	14302735	rs10810129	C	G	100	PASS	AC=3700;AF=0.738818;AN=5008;NS=2504;DP=13223;EAS_AF=0.8492;AMR_AF=0.9121;AFR_AF=0.2927;EUR_AF=0.9712;SAS_AF=0.8661;AA=C|||;VT=SNP
9	14302766	rs35834781	C	T	100	PASS	AC=218;AF=0.0435304;AN=5008;NS=2504;DP=13777;EAS_AF=0.1052;AMR_AF=0.0086;AFR_AF=0;EUR_AF=0.0089;SAS_AF=0.0992;AA=C|||;VT=SNP
9	14302934	rs2382466	A	C	100	PASS	AC=3768;AF=0.752396;AN=5008;NS=2504;DP=18216;EAS_AF=0.8919;AMR_AF=0.938;AFR_AF=0.2973;EUR_AF=0.9712;SAS_AF=0.8671;AA=A|||;VT=SNP
9	14303005	rs2382467	T	A	100	PASS	AC=3764;AF=0.751597;AN=5008;NS=2504;DP=18708;EAS_AF=0.8929;AMR_AF=0.938;AFR_AF=0.2943;EUR_AF=0.9702;SAS_AF=0.8671;AA=T|||;VT=SNP
9	14303061	rs2382468	T	G	100	PASS	AC=3772;AF=0.753195;AN=5008;NS=2504;DP=18575;EAS_AF=0.8968;AMR_AF=0.938;AFR_AF=0.2965;EUR_AF=0.9712;SAS_AF=0.8671;AA=T|||;VT=SNP
9	14303488	rs7021322	T	C	100	PASS	AC=4058;AF=0.810304;AN=5008;NS=2504;DP=20606;EAS_AF=0.8919;AMR_AF=0.9467;AFR_AF=0.5129;EUR_AF=0.9563;SAS_AF=0.8814;AA=T|||;VT=SNP
9	14304973	rs10810130	A	T	100	PASS	AC=3374;AF=0.673722;AN=5008;NS=2504;DP=17257;EAS_AF=0.8909;AMR_AF=0.8689;AFR_AF=0.1331;EUR_AF=0.8728;SAS_AF=0.8374;AA=a|||;VT=SNP
9	14305299	rs16931540	A	G	100	PASS	AC=711;AF=0.141973;AN=5008;NS=2504;DP=18845;EAS_AF=0.1091;AMR_AF=0.036;AFR_AF=0.354;EUR_AF=0.0129;SAS_AF=0.0971;AA=A|||;VT=SNP
9	14305428	rs10961469	G	C	100	PASS	AC=871;AF=0.173922;AN=5008;NS=2504;DP=19317;EAS_AF=0.2431;AMR_AF=0.2622;AFR_AF=0.084;EUR_AF=0.2386;SAS_AF=0.0951;AA=G|||;VT=SNP
9	14305461	rs71511082	G	A	100	PASS	AC=221;AF=0.0441294;AN=5008;NS=2504;DP=19115;EAS_AF=0.1081;AMR_AF=0.0086;AFR_AF=0.0008;EUR_AF=0.0109;SAS_AF=0.0961;AA=G|||;VT=SNP
9	14306119	rs13298910	G	A	100	PASS	AC=652;AF=0.130192;AN=5008;NS=2504;DP=14809;EAS_AF=0.1081;AMR_AF=0.0331;AFR_AF=0.3116;EUR_AF=0.0129;SAS_AF=0.0971;AA=T|||;VT=SNP
9	14306884	rs10961471	T	C	100	PASS	AC=1525;AF=0.304513;AN=5008;NS=2504;DP=17376;EAS_AF=0.4395;AMR_AF=0.4395;AFR_AF=0.2307;EUR_AF=0.328;SAS_AF=0.1452;AA=T|||;VT=SNP
9	14307807	rs3747538	C	T	100	PASS	AC=2492;AF=0.497604;AN=5008;NS=2504;DP=17856;EAS_AF=0.4415;AMR_AF=0.5086;AFR_AF=0.2602;EUR_AF=0.6471;SAS_AF=0.7147;AA=C|||;VT=SNP
9	14308191	rs34330063	G	A	100	PASS	AC=661;AF=0.131989;AN=5008;NS=2504;DP=20548;EAS_AF=0.1131;AMR_AF=0.0331;AFR_AF=0.3132;EUR_AF=0.0129;SAS_AF=0.0992;AA=G|||;VT=SNP
9	14308635	rs16931548	A	C	100	PASS	AC=265;AF=0.0529153;AN=5008;NS=2504;DP=19151;EAS_AF=0.1141;AMR_AF=0.0101;AFR_AF=0.0204;EUR_AF=0.0129;SAS_AF=0.1053;AA=A|||;VT=SNP
9	14309504	rs62532788	A	C	100	PASS	AC=104;AF=0.0207668;AN=5008;NS=2504;DP=21372;EAS_AF=0.003;AMR_AF=0.0202;AFR_AF=0.0008;EUR_AF=0.0517;SAS_AF=0.0348;AA=A|||;VT=SNP
9	14310018	rs34797073	G	A	100	PASS	AC=593;AF=0.118411;AN=5008;NS=2504;DP=16602;EAS_AF=0.0962;AMR_AF=0.0303;AFR_AF=0.2821;EUR_AF=0.0099;SAS_AF=0.0941;AA=G|||;VT=SNP
9	14310058	rs10733280	A	G	100	PASS	AC=3613;AF=0.721446;AN=5008;NS=2504;DP=15883;EAS_AF=0.8988;AMR_AF=0.9092;AFR_AF=0.2466;EUR_AF=0.9135;SAS_AF=0.8497;AA=A|||;VT=SNP
9	14310335	rs10733281	T	C	100	PASS	AC=4304;AF=0.859425;AN=5008;NS=2504;DP=18161;EAS_AF=0.9028;AMR_AF=0.9395;AFR_AF=0.6884;EUR_AF=0.9672;SAS_AF=0.8783;AA=T|||;VT=SNP
9	14310504	rs10810131	T	C	100	PASS	AC=1006;AF=0.200879;AN=5008;NS=2504;DP=17866;EAS_AF=0.2748;AMR_AF=0.2867;AFR_AF=0.118;EUR_AF=0.2714;SAS_AF=0.1033;AA=T|||;VT=SNP
9	14311109	rs13290103	T	C	100	PASS	AC=978;AF=0.195288;AN=5008;NS=2504;DP=15319;EAS_AF=0.2827;AMR_AF=0.1427;AFR_AF=0.3313;EUR_AF=0.0378;SAS_AF=0.1207;AA=T|||;VT=SNP
9	14312724	rs10961473	C	T	100	PASS	AC=3183;AF=0.635583;AN=5008;NS=2504;DP=20902;EAS_AF=0.6151;AMR_AF=0.6326;AFR_AF=0.5469;EUR_AF=0.664;SAS_AF=0.7495;AA=T|||;VT=SNP
9	14313712	rs2273933	T	G	100	PASS	AC=3777;AF=0.754193;AN=5008;NS=2504;DP=10958;EAS_AF=0.8998;AMR_AF=0.9251;AFR_AF=0.3593;EUR_AF=0.9135;SAS_AF=0.8528;AA=T|||;VT=SNP
9	14315150	rs117977225	G	A	100	PASS	AC=847;AF=0.169129;AN=5008;NS=2504;DP=7515;EAS_AF=0.2629;AMR_AF=0.268;AFR_AF=0.0303;EUR_AF=0.2575;SAS_AF=0.0992;AA=G|||;VT=SNP
9	14315211	rs79398553	G	A	100	PASS	AC=622;AF=0.124201;AN=5008;NS=2504;DP=7311;EAS_AF=0.0565;AMR_AF=0.1513;AFR_AF=0.0091;EUR_AF=0.2097;SAS_AF=0.2423;AA=G|||;VT=SNP
9	14316456	rs10961474	T	C	100	PASS	AC=1142;AF=0.228035;AN=5008;NS=2504;DP=13179;EAS_AF=0.3274;AMR_AF=0.3329;AFR_AF=0.1286;EUR_AF=0.2724;SAS_AF=0.1401;AA=T|||;VT=SNP
9	14316570	rs7874736	A	G	100	PASS	AC=1433;AF=0.286142;AN=5008;NS=2504;DP=16739;EAS_AF=0.1895;AMR_AF=0.1888;AFR_AF=0.2103;EUR_AF=0.3569;SAS_AF=0.4847;AA=A|||;VT=SNP
9	14323346	rs7040685	T	G	100	PASS	AC=3863;AF=0.771366;AN=5008;NS=2504;DP=16250;EAS_AF=0.8929;AMR_AF=0.8876;AFR_AF=0.3752;EUR_AF=0.9414;SAS_AF=0.9243;AA=T|||;VT=SNP
9	14332760	rs10961479	C	T	100	PASS	AC=705;AF=0.140775;AN=5008;NS=2504;DP=22770;EAS_AF=0.0119;AMR_AF=0.049;AFR_AF=0.4107;EUR_AF=0.0596;SAS_AF=0.0573;AA=T|||;VT=SNP
9	14333730	rs6474829	C	T	100	PASS	AC=4457;AF=0.889976;AN=5008;NS=2504;DP=20560;EAS_AF=0.9335;AMR_AF=0.964;AFR_AF=0.7443;EUR_AF=0.9374;SAS_AF=0.9407;AA=c|||;VT=SNP
9	14334095	rs28727870	G	A	100	PASS	AC=856;AF=0.170927;AN=5008;NS=2504;DP=20895;EAS_AF=0.0635;AMR_AF=0.0562;AFR_AF=0.475;EUR_AF=0.0666;SAS_AF=0.0593;AA=A|||;VT=SNP
9	14334138	rs7048960	C	T	100	PASS	AC=3393;AF=0.677516;AN=5008;NS=2504;DP=20718;EAS_AF=0.8869;AMR_AF=0.7334;AFR_AF=0.4576;EUR_AF=0.7197;SAS_AF=0.6759;AA=C|||;VT=SNP
9	14334384	rs7018689	G	A	100	PASS	AC=2867;AF=0.572484;AN=5008;NS=2504;DP=19600;EAS_AF=0.7679;AMR_AF=0.6527;AFR_AF=0.3041;EUR_AF=0.659;SAS_AF=0.5879;AA=G|||;VT=SNP
9	14334667	rs12353165	T	A	100	PASS	AC=475;AF=0.0948482;AN=5008;NS=2504;DP=18209;EAS_AF=0.1042;AMR_AF=0.0605;AFR_AF=0.2012;EUR_AF=0.0229;SAS_AF=0.0399;AA=T|||;VT=SNP
9	14338470	rs10810132	C	A	100	PASS	AC=559;AF=0.111621;AN=5008;NS=2504;DP=20139;EAS_AF=0.0863;AMR_AF=0.1196;AFR_AF=0.028;EUR_AF=0.1809;SAS_AF=0.1738;AA=C|||;VT=SNP
9	14342353	rs59050655	C	T	100	PASS	AC=1581;AF=0.315695;AN=5008;NS=2504;DP=19260;EAS_AF=0.1498;AMR_AF=0.415;AFR_AF=0.3707;EUR_AF=0.3827;SAS_AF=0.273;AA=T|||;VT=SNP
9	14342890	rs13295646	A	G	100	PASS	AC=807;AF=0.161142;AN=5008;NS=2504;DP=20365;EAS_AF=0.0585;AMR_AF=0.1657;AFR_AF=0.0658;EUR_AF=0.3171;SAS_AF=0.2321;AA=A|||;VT=SNP
9	14343670	rs598296	T	C	100	PASS	AC=3466;AF=0.692093;AN=5008;NS=2504;DP=15441;EAS_AF=0.5575;AMR_AF=0.7305;AFR_AF=0.6959;EUR_AF=0.7793;SAS_AF=0.7086;AA=t|||;VT=SNP
9	14344888	rs4521855	A	G	100	PASS	AC=1345;AF=0.26857;AN=5008;NS=2504;DP=19034;EAS_AF=0.0952;AMR_AF=0.1542;AFR_AF=0.5189;EUR_AF=0.1471;SAS_AF=0.3149;AA=A|||;VT=SNP
9	14345220	rs688702	T	C	100	PASS	AC=1652;AF=0.329872;AN=5008;NS=2504;DP=17253;EAS_AF=0.0873;AMR_AF=0.1686;AFR_AF=0.7844;EUR_AF=0.1233;SAS_AF=0.2924;AA=T|||;VT=SNP
9	14345601	rs55938776	C	G	100	PASS	AC=208;AF=0.0415335;AN=5008;NS=2504;DP=14372;EAS_AF=0.0139;AMR_AF=0.0274;AFR_AF=0.1135;EUR_AF=0.0169;SAS_AF=0.0082;AA=C|||;VT=SNP
9	14345605	rs7870860	G	T	100	PASS	AC=2103;AF=0.419928;AN=5008;NS=2504;DP=14137;EAS_AF=0.1577;AMR_AF=0.3357;AFR_AF=0.6566;EUR_AF=0.4006;SAS_AF=0.4499;AA=T|||;VT=SNP
9	14346047	rs56926458	G	C	100	PASS	AC=425;AF=0.0848642;AN=5008;NS=2504;DP=12430;EAS_AF=0.0129;AMR_AF=0.0533;AFR_AF=0.2073;EUR_AF=0.0099;SAS_AF=0.093;AA=G|||;VT=SNP
9	14346060	rs10119216	T	C	100	PASS	AC=1600;AF=0.319489;AN=5008;NS=2504;DP=11892;EAS_AF=0.1915;AMR_AF=0.255;AFR_AF=0.2935;EUR_AF=0.3857;SAS_AF=0.4642;AA=T|||;VT=SNP
9	14346131	rs2025318	G	T	100	PASS	AC=2227;AF=0.444688;AN=5008;NS=2504;DP=11591;EAS_AF=0.2183;AMR_AF=0.3386;AFR_AF=0.6233;EUR_AF=0.4135;SAS_AF=0.544;AA=-|||;VT=SNP
9	14346208	rs12343468	T	C	100	PASS	AC=1370;AF=0.273562;AN=5008;NS=2504;DP=13714;EAS_AF=0.1498;AMR_AF=0.2709;AFR_AF=0.2027;EUR_AF=0.3907;SAS_AF=0.3783;AA=T|||;VT=SNP
9	14346394	rs12338722	G	C	100	PASS	AC=1916;AF=0.382588;AN=5008;NS=2504;DP=14265;EAS_AF=0.1607;AMR_AF=0.3285;AFR_AF=0.4985;EUR_AF=0.4016;SAS_AF=0.4734;AA=C|||;VT=SNP
9	14346611	rs56889582	T	G	100	PASS	AC=276;AF=0.0551118;AN=5008;NS=2504;DP=14986;EAS_AF=0.0129;AMR_AF=0.0274;AFR_AF=0.1581;EUR_AF=0.0149;SAS_AF=0.0204;AA=T|||;VT=SNP
9	14347235	rs927520	G	T	100	PASS	AC=1510;AF=0.301518;AN=5008;NS=2504;DP=14269;EAS_AF=0.1448;AMR_AF=0.2925;AFR_AF=0.2844;EUR_AF=0.3608;SAS_AF=0.4315;AA=G|||;VT=SNP
9	14347811	rs877571	C	A	100	PASS	AC=1211;AF=0.241813;AN=5008;NS=2504;DP=14896;EAS_AF=0.1329;AMR_AF=0.2219;AFR_AF=0.2995;EUR_AF=0.2495;SAS_AF=0.2822;AA=A|||;VT=SNP
9	14348081	rs73417793	C	T	100	PASS	AC=721;AF=0.14397;AN=5008;NS=2504;DP=15091;EAS_AF=0.0645;AMR_AF=0.0576;AFR_AF=0.3139;EUR_AF=0.0487;SAS_AF=0.1554;AA=C|||;VT=SNP
9	14348384	rs877570	C	G	100	PASS	AC=940;AF=0.1877;AN=5008;NS=2504;DP=15087;EAS_AF=0.1369;AMR_AF=0.219;AFR_AF=0.0106;EUR_AF=0.3519;SAS_AF=0.2883;AA=C|||;VT=SNP
9	14348563	rs877569	A	G	100	PASS	AC=587;AF=0.117212;AN=5008;NS=2504;DP=15747;EAS_AF=0.005;AMR_AF=0.0692;AFR_AF=0.326;EUR_AF=0.0676;SAS_AF=0.0358;AA=A|||;VT=SNP
9	14348685	rs60147884	C	T	100	PASS	AC=305;AF=0.0609026;AN=5008;NS=2504;DP=14353;EAS_AF=0.0605;AMR_AF=0.0202;AFR_AF=0.0567;EUR_AF=0.0249;SAS_AF=0.1329;AA=C|||;VT=SNP
9	14348731	rs56886900	G	T	100	PASS	AC=313;AF=0.0625;AN=5008;NS=2504;DP=11791;EAS_AF=0.0605;AMR_AF=0.0202;AFR_AF=0.0628;EUR_AF=0.0249;SAS_AF=0.1329;AA=G|||;VT=SNP
9	14348774	rs117233030	C	T	100	PASS	AC=232;AF=0.0463259;AN=5008;NS=2504;DP=14110;EAS_AF=0.0605;AMR_AF=0.0173;AFR_AF=0.003;EUR_AF=0.0249;SAS_AF=0.1329;AA=C|||;VT=SNP
9	14348827	rs13289800	G	A	100	PASS	AC=1009;AF=0.201478;AN=5008;NS=2504;DP=15589;EAS_AF=0.1399;AMR_AF=0.2075;AFR_AF=0.084;EUR_AF=0.34;SAS_AF=0.2771;AA=A|||;VT=SNP
9	14348992	rs13289560	A	T	100	PASS	AC=919;AF=0.183506;AN=5008;NS=2504;DP=14877;EAS_AF=0.1438;AMR_AF=0.2032;AFR_AF=0.0091;EUR_AF=0.341;SAS_AF=0.2843;AA=A|||;VT=SNP
9	14349242	rs12347310	T	C	100	PASS	AC=897;AF=0.179113;AN=5008;NS=2504;DP=15349;EAS_AF=0.1617;AMR_AF=0.1816;AFR_AF=0.0091;EUR_AF=0.3042;SAS_AF=0.2965;AA=T|||;VT=SNP
9	14349356	rs57582029	T	C	100	PASS	AC=457;AF=0.091254;AN=5008;NS=2504;DP=15061;EAS_AF=0.004;AMR_AF=0.0605;AFR_AF=0.2118;EUR_AF=0.0507;SAS_AF=0.0818;AA=T|||;VT=SNP
9	14349780	rs117488267	C	T	100	PASS	AC=201;AF=0.0401358;AN=5008;NS=2504;DP=18157;EAS_AF=0.0605;AMR_AF=0.0086;AFR_AF=0.0015;EUR_AF=0.0169;SAS_AF=0.1176;AA=c|||;VT=SNP
9	14350469	rs13290272	C	T	100	PASS	AC=973;AF=0.194289;AN=5008;NS=2504;DP=11423;EAS_AF=0.128;AMR_AF=0.2507;AFR_AF=0.1331;EUR_AF=0.3002;SAS_AF=0.1963;AA=C|||;VT=SNP
9	14351410	rs13297265	T	C	100	PASS	AC=917;AF=0.183107;AN=5008;NS=2504;DP=16932;EAS_AF=0.0813;AMR_AF=0.1859;AFR_AF=0.239;EUR_AF=0.2386;SAS_AF=0.1534;AA=T|||;VT=SNP
9	14351417	rs12338340	G	A	100	PASS	AC=393;AF=0.0784744;AN=5008;NS=2504;DP=16962;EAS_AF=0.1002;AMR_AF=0.0576;AFR_AF=0.1059;EUR_AF=0.0219;SAS_AF=0.092;AA=G|||;VT=SNP
9	14352001	rs10491777	C	T	100	PASS	AC=402;AF=0.0802716;AN=5008;NS=2504;DP=17426;EAS_AF=0.0992;AMR_AF=0.0605;AFR_AF=0.1157;EUR_AF=0.0229;SAS_AF=0.0859;AA=C|||;VT=SNP
9	14352431	rs7848252	C	T	100	PASS	AC=1429;AF=0.285343;AN=5008;NS=2504;DP=8710;EAS_AF=0.1607;AMR_AF=0.2695;AFR_AF=0.3472;EUR_AF=0.3221;SAS_AF=0.3037;AA=T|||;VT=SNP
9	14352457	rs10961483	G	A	100	PASS	AC=537;AF=0.107228;AN=5008;NS=2504;DP=13330;EAS_AF=0.1022;AMR_AF=0.0807;AFR_AF=0.1732;EUR_AF=0.0467;SAS_AF=0.1043;AA=A|||;VT=SNP
9	14353773	rs7024950	G	C	100	PASS	AC=255;AF=0.0509185;AN=5008;NS=2504;DP=17297;EAS_AF=0.0109;AMR_AF=0.0303;AFR_AF=0.0877;EUR_AF=0.0616;SAS_AF=0.046;AA=G|||;VT=SNP
9	14354766	rs13294659	T	C	100	PASS	AC=1401;AF=0.279752;AN=5008;NS=2504;DP=15939;EAS_AF=0.0784;AMR_AF=0.2233;AFR_AF=0.4297;EUR_AF=0.3519;SAS_AF=0.2505;AA=T|||;VT=SNP
9	14355743	rs10961484	C	A	100	PASS	AC=245;AF=0.0489217;AN=5008;NS=2504;DP=16320;EAS_AF=0.1091;AMR_AF=0.049;AFR_AF=0.0038;EUR_AF=0.0179;SAS_AF=0.0798;AA=C|||;VT=SNP
9	14356795	rs7864996	A	C	100	PASS	AC=1139;AF=0.227436;AN=5008;NS=2504;DP=18899;EAS_AF=0.126;AMR_AF=0.1138;AFR_AF=0.3646;EUR_AF=0.167;SAS_AF=0.2894;AA=A|||;VT=SNP
9	14356938	rs55852226	T	C	100	PASS	AC=367;AF=0.0732827;AN=5008;NS=2504;DP=17688;EAS_AF=0.1131;AMR_AF=0.0389;AFR_AF=0.0121;EUR_AF=0.0557;SAS_AF=0.1575;AA=T|||;VT=SNP
9	14358304	rs59587773	T	C	100	PASS	AC=743;AF=0.148363;AN=5008;NS=2504;DP=10054;EAS_AF=0.1111;AMR_AF=0.0821;AFR_AF=0.1944;EUR_AF=0.1054;SAS_AF=0.2157;AA=T|||;VT=SNP
9	14358515	rs12376284	A	T	100	PASS	AC=263;AF=0.052516;AN=5008;NS=2504;DP=14783;EAS_AF=0.1091;AMR_AF=0.0245;AFR_AF=0.0038;EUR_AF=0.0268;SAS_AF=0.1063;AA=A|||;VT=SNP
9	14358681	rs13296301	G	T	100	PASS	AC=1427;AF=0.284944;AN=5008;NS=2504;DP=17478;EAS_AF=0.0645;AMR_AF=0.2291;AFR_AF=0.5189;EUR_AF=0.3211;SAS_AF=0.1984;AA=G|||;VT=SNP
9	14359000	rs12379369	C	T	100	PASS	AC=361;AF=0.0720847;AN=5008;NS=2504;DP=20431;EAS_AF=0.1091;AMR_AF=0.0389;AFR_AF=0.0234;EUR_AF=0.0537;SAS_AF=0.1421;AA=T|||;VT=SNP
9	14359149	rs62532797	G	C	100	PASS	AC=201;AF=0.0401358;AN=5008;NS=2504;DP=19571;EAS_AF=0.006;AMR_AF=0.0432;AFR_AF=0.0703;EUR_AF=0.0557;SAS_AF=0.0164;AA=G|||;VT=SNP
9	14359273	rs56037643	G	A	100	PASS	AC=368;AF=0.0734824;AN=5008;NS=2504;DP=20696;EAS_AF=0.0119;AMR_AF=0.0331;AFR_AF=0.1762;EUR_AF=0.0606;SAS_AF=0.0399;AA=G|||;VT=SNP
9	14359570	rs73419616	T	A	100	PASS	AC=661;AF=0.131989;AN=5008;NS=2504;DP=18689;EAS_AF=0.1091;AMR_AF=0.0692;AFR_AF=0.1573;EUR_AF=0.0974;SAS_AF=0.2014;AA=T|||;VT=SNP
9	14359886	rs73641913	T	C	100	PASS	AC=482;AF=0.096246;AN=5008;NS=2504;DP=16968;EAS_AF=0.0119;AMR_AF=0.0504;AFR_AF=0.2413;EUR_AF=0.0706;SAS_AF=0.046;AA=t|||;VT=SNP
9	14362390	rs10491776	T	C	100	PASS	AC=400;AF=0.0798722;AN=5008;NS=2504;DP=18286;EAS_AF=0.1091;AMR_AF=0.0418;AFR_AF=0.0507;EUR_AF=0.0547;SAS_AF=0.1421;AA=T|||;VT=SNP
9	14362845	rs35373599	G	T	100	PASS	AC=2149;AF=0.429113;AN=5008;NS=2504;DP=16904;EAS_AF=0.1895;AMR_AF=0.3156;AFR_AF=0.6967;EUR_AF=0.4513;SAS_AF=0.3722;AA=T|||;VT=SNP
9	14363199	rs7871482	C	T	100	PASS	AC=1315;AF=0.26258;AN=5008;NS=2504;DP=16915;EAS_AF=0.122;AMR_AF=0.1412;AFR_AF=0.4864;EUR_AF=0.1909;SAS_AF=0.2648;AA=T|||;VT=SNP
9	14363567	rs13294064	C	T	100	PASS	AC=663;AF=0.132388;AN=5008;NS=2504;DP=18056;EAS_AF=0.0645;AMR_AF=0.1614;AFR_AF=0.0605;EUR_AF=0.2594;SAS_AF=0.1483;AA=C|||;VT=SNP
9	14363661	rs2022304	A	T	100	PASS	AC=440;AF=0.0878594;AN=5008;NS=2504;DP=17066;EAS_AF=0.0099;AMR_AF=0.049;AFR_AF=0.2126;EUR_AF=0.0716;SAS_AF=0.044;AA=T|||;VT=SNP
9	14363769	rs56105232	A	G	100	PASS	AC=635;AF=0.126797;AN=5008;NS=2504;DP=17085;EAS_AF=0.0099;AMR_AF=0.0562;AFR_AF=0.3548;EUR_AF=0.0726;SAS_AF=0.045;AA=A|||;VT=SNP
9	14364220	rs10961487	A	G	100	PASS	AC=1152;AF=0.230032;AN=5008;NS=2504;DP=18407;EAS_AF=0.12;AMR_AF=0.1138;AFR_AF=0.3994;EUR_AF=0.173;SAS_AF=0.2556;AA=A|||;VT=SNP
9	14364534	rs55917353	G	T	100	PASS	AC=1140;AF=0.227636;AN=5008;NS=2504;DP=16517;EAS_AF=0.0635;AMR_AF=0.219;AFR_AF=0.3207;EUR_AF=0.3111;SAS_AF=0.1912;AA=T|||;VT=SNP
9	14364590	rs10756546	T	C	100	PASS	AC=2548;AF=0.508786;AN=5008;NS=2504;DP=17609;EAS_AF=0.4425;AMR_AF=0.4438;AFR_AF=0.4909;EUR_AF=0.5726;SAS_AF=0.5818;AA=C|||;VT=SNP
9	14365200	rs11787837	T	C	100	PASS	AC=989;AF=0.197484;AN=5008;NS=2504;DP=20688;EAS_AF=0.1935;AMR_AF=0.2176;AFR_AF=0.0257;EUR_AF=0.2942;SAS_AF=0.32;AA=T|||;VT=SNP
9	14365269	rs683474	C	T	100	PASS	AC=2747;AF=0.548522;AN=5008;NS=2504;DP=20399;EAS_AF=0.3185;AMR_AF=0.4611;AFR_AF=0.7708;EUR_AF=0.5626;SAS_AF=0.5327;AA=T|||;VT=SNP
9	14365307	rs2021306	G	A	100	PASS	AC=782;AF=0.15615;AN=5008;NS=2504;DP=20146;EAS_AF=0.1885;AMR_AF=0.17;AFR_AF=0.0151;EUR_AF=0.2336;SAS_AF=0.2239;AA=G|||;VT=SNP
9	14366123	rs33913111	A	G	100	PASS	AC=406;AF=0.0810703;AN=5008;NS=2504;DP=19046;EAS_AF=0.003;AMR_AF=0.0908;AFR_AF=0.0764;EUR_AF=0.1282;SAS_AF=0.1125;AA=A|||;VT=SNP
9	14366507	rs117193612	C	G	100	PASS	AC=225;AF=0.0449281;AN=5008;NS=2504;DP=16580;EAS_AF=0.0437;AMR_AF=0.0432;AFR_AF=0.0159;EUR_AF=0.0736;SAS_AF=0.0573;AA=C|||;VT=SNP
9	14366586	rs656983	A	G	100	PASS	AC=1965;AF=0.392372;AN=5008;NS=2504;DP=16857;EAS_AF=0.1835;AMR_AF=0.2767;AFR_AF=0.7322;EUR_AF=0.3221;SAS_AF=0.3027;AA=G|||;VT=SNP
9	14367505	rs471088	G	A	100	PASS	AC=795;AF=0.158746;AN=5008;NS=2504;DP=22077;EAS_AF=0.1438;AMR_AF=0.0879;AFR_AF=0.3011;EUR_AF=0.0636;SAS_AF=0.1299;AA=G|||;VT=SNP
9	14367794	rs10448158	C	T	100	PASS	AC=229;AF=0.0457268;AN=5008;NS=2504;DP=21507;EAS_AF=0.0347;AMR_AF=0.0432;AFR_AF=0.0295;EUR_AF=0.0696;SAS_AF=0.0562;AA=C|||;VT=SNP
9	14368513	rs10961489	A	G	100	PASS	AC=297;AF=0.0593051;AN=5008;NS=2504;DP=19162;EAS_AF=0.006;AMR_AF=0.0965;AFR_AF=0.0076;EUR_AF=0.1501;SAS_AF=0.0644;AA=A|||;VT=SNP
9	14370172	rs10961490	T	C	100	PASS	AC=651;AF=0.129992;AN=5008;NS=2504;DP=19535;EAS_AF=0.0149;AMR_AF=0.1254;AFR_AF=0.1747;EUR_AF=0.1859;SAS_AF=0.1339;AA=T|||;VT=SNP
9	14370600	rs77089983	A	G	100	PASS	AC=234;AF=0.0467252;AN=5008;NS=2504;DP=18566;EAS_AF=0.0456;AMR_AF=0.0447;AFR_AF=0.0219;EUR_AF=0.0716;SAS_AF=0.0573;AA=A|||;VT=SNP
9	14371380	rs62532823	C	G	100	PASS	AC=816;AF=0.162939;AN=5008;NS=2504;DP=18297;EAS_AF=0.0159;AMR_AF=0.1311;AFR_AF=0.3109;EUR_AF=0.1769;SAS_AF=0.1227;AA=G|||;VT=SNP
9	14372703	rs76990739	T	C	100	PASS	AC=231;AF=0.0461262;AN=5008;NS=2504;DP=15547;EAS_AF=0.0377;AMR_AF=0.0476;AFR_AF=0.0212;EUR_AF=0.0755;SAS_AF=0.0573;AA=C|||;VT=SNP
9	14372749	rs62532824	C	T	100	PASS	AC=458;AF=0.0914537;AN=5008;NS=2504;DP=17561;EAS_AF=0.0149;AMR_AF=0.0951;AFR_AF=0.1271;EUR_AF=0.1203;SAS_AF=0.09;AA=C|||;VT=SNP
9	14373551	rs75059066	T	C	100	PASS	AC=226;AF=0.0451278;AN=5008;NS=2504;DP=16695;EAS_AF=0.0357;AMR_AF=0.0476;AFR_AF=0.0204;EUR_AF=0.0736;SAS_AF=0.0573;AA=C|||;VT=SNP
9	14373685	rs79059983	G	A	100	PASS	AC=226;AF=0.0451278;AN=5008;NS=2504;DP=14221;EAS_AF=0.0357;AMR_AF=0.0476;AFR_AF=0.0204;EUR_AF=0.0736;SAS_AF=0.0573;AA=G|||;VT=SNP
9	14373833	rs76066417	T	C	100	PASS	AC=228;AF=0.0455272;AN=5008;NS=2504;DP=17075;EAS_AF=0.0357;AMR_AF=0.0476;AFR_AF=0.0219;EUR_AF=0.0736;SAS_AF=0.0573;AA=C|||;VT=SNP
9	14373886	rs75363140	A	G	100	PASS	AC=230;AF=0.0459265;AN=5008;NS=2504;DP=17142;EAS_AF=0.0377;AMR_AF=0.0476;AFR_AF=0.0219;EUR_AF=0.0736;SAS_AF=0.0573;AA=A|||;VT=SNP
9	14374275	rs12378357	A	G	100	PASS	AC=139;AF=0.0277556;AN=5008;NS=2504;DP=16279;EAS_AF=0.0367;AMR_AF=0.0245;AFR_AF=0.0151;EUR_AF=0.0437;SAS_AF=0.0215;AA=A|||;VT=SNP
9	14375017	rs16931630	A	G	100	PASS	AC=334;AF=0.0666933;AN=5008;NS=2504;DP=18625;EAS_AF=0.003;AMR_AF=0.0764;AFR_AF=0.0083;EUR_AF=0.1322;SAS_AF=0.137;AA=A|||;VT=SNP
9	14375662	rs10961492	A	C	100	PASS	AC=1558;AF=0.311102;AN=5008;NS=2504;DP=17862;EAS_AF=0.6002;AMR_AF=0.2867;AFR_AF=0.1694;EUR_AF=0.1581;SAS_AF=0.3793;AA=A|||;VT=SNP
9	14375675	rs76751507	A	T	100	PASS	AC=638;AF=0.127396;AN=5008;NS=2504;DP=18460;EAS_AF=0.003;AMR_AF=0.0519;AFR_AF=0.3328;EUR_AF=0.0537;SAS_AF=0.1074;AA=T|||;VT=SNP
9	14376009	rs4741365	A	G	100	PASS	AC=4360;AF=0.870607;AN=5008;NS=2504;DP=20676;EAS_AF=0.7986;AMR_AF=0.8963;AFR_AF=0.8971;EUR_AF=0.836;SAS_AF=0.9264;AA=G|||;VT=SNP
9	14376038	rs4741366	T	C	100	PASS	AC=1386;AF=0.276757;AN=5008;NS=2504;DP=20182;EAS_AF=0.3522;AMR_AF=0.3444;AFR_AF=0.0348;EUR_AF=0.3231;SAS_AF=0.4305;AA=T|||;VT=SNP
9	14376055	rs12376379	C	A	100	PASS	AC=246;AF=0.0491214;AN=5008;NS=2504;DP=19957;EAS_AF=0.0496;AMR_AF=0.0274;AFR_AF=0.0431;EUR_AF=0.0507;SAS_AF=0.0706;AA=C|||;VT=SNP
9	14376136	rs4741367	T	G	100	PASS	AC=2347;AF=0.46865;AN=5008;NS=2504;DP=17821;EAS_AF=0.4335;AMR_AF=0.5692;AFR_AF=0.1286;EUR_AF=0.7087;SAS_AF=0.6462;AA=T|||;VT=SNP
9	14376314	rs4741368	A	T	100	PASS	AC=1460;AF=0.291534;AN=5008;NS=2504;DP=18946;EAS_AF=0.3532;AMR_AF=0.4049;AFR_AF=0.1407;EUR_AF=0.3887;SAS_AF=0.2515;AA=T|||;VT=SNP
9	14376673	rs113153294	G	A	100	PASS	AC=330;AF=0.0658946;AN=5008;NS=2504;DP=15994;EAS_AF=0.0744;AMR_AF=0.0447;AFR_AF=0.1135;EUR_AF=0.0388;SAS_AF=0.0358;AA=G|||;VT=SNP
9	14377480	rs7037527	T	C	100	PASS	AC=2646;AF=0.528355;AN=5008;NS=2504;DP=18644;EAS_AF=0.4167;AMR_AF=0.6225;AFR_AF=0.5068;EUR_AF=0.6163;SAS_AF=0.5153;AA=T|||;VT=SNP
9	14377800	rs10961493	C	T	100	PASS	AC=622;AF=0.124201;AN=5008;NS=2504;DP=17157;EAS_AF=0.2183;AMR_AF=0.1571;AFR_AF=0.0045;EUR_AF=0.0835;SAS_AF=0.2076;AA=C|||;VT=SNP
9	14378429	rs839495	C	T	100	PASS	AC=1082;AF=0.216054;AN=5008;NS=2504;DP=15895;EAS_AF=0.2847;AMR_AF=0.2046;AFR_AF=0.1445;EUR_AF=0.1491;SAS_AF=0.319;AA=c|||;VT=SNP
9	14378517	rs839496	A	G	100	PASS	AC=4301;AF=0.858826;AN=5008;NS=2504;DP=15611;EAS_AF=0.7698;AMR_AF=0.8862;AFR_AF=0.9312;EUR_AF=0.8161;SAS_AF=0.8773;AA=A|||;VT=SNP
9	14378712	rs2382469	A	C	100	PASS	AC=2851;AF=0.569289;AN=5008;NS=2504;DP=17921;EAS_AF=0.4881;AMR_AF=0.6715;AFR_AF=0.5182;EUR_AF=0.666;SAS_AF=0.5501;AA=A|||;VT=SNP
9	14378776	rs509609	A	G	100	PASS	AC=4316;AF=0.861821;AN=5008;NS=2504;DP=17205;EAS_AF=0.7738;AMR_AF=0.8948;AFR_AF=0.9319;EUR_AF=0.8201;SAS_AF=0.8773;AA=G|||;VT=SNP
9	14379222	rs1108675	T	C	100	PASS	AC=1831;AF=0.365615;AN=5008;NS=2504;DP=19172;EAS_AF=0.3819;AMR_AF=0.4323;AFR_AF=0.3026;EUR_AF=0.4523;SAS_AF=0.2975;AA=T|||;VT=SNP
9	14379300	rs1108674	A	G	100	PASS	AC=1829;AF=0.365216;AN=5008;NS=2504;DP=19902;EAS_AF=0.3661;AMR_AF=0.4352;AFR_AF=0.3041;EUR_AF=0.4543;SAS_AF=0.3057;AA=G|||;VT=SNP
9	14379430	rs10810133	A	G	100	PASS	AC=1956;AF=0.390575;AN=5008;NS=2504;DP=18230;EAS_AF=0.3829;AMR_AF=0.4424;AFR_AF=0.3759;EUR_AF=0.4632;SAS_AF=0.3067;AA=A|||;VT=SNP
9	14379597	rs1022837	A	T	100	PASS	AC=1840;AF=0.367412;AN=5008;NS=2504;DP=18719;EAS_AF=0.3819;AMR_AF=0.428;AFR_AF=0.3018;EUR_AF=0.4583;SAS_AF=0.3047;AA=A|||;VT=SNP
9	14379664	rs7046421	T	C	100	PASS	AC=757;AF=0.151158;AN=5008;NS=2504;DP=15884;EAS_AF=0.2153;AMR_AF=0.1599;AFR_AF=0.112;EUR_AF=0.0775;SAS_AF=0.2076;AA=T|||;VT=SNP
9	14379924	rs12342715	C	T	100	PASS	AC=1580;AF=0.315495;AN=5008;NS=2504;DP=13574;EAS_AF=0.375;AMR_AF=0.3473;AFR_AF=0.2352;EUR_AF=0.3996;SAS_AF=0.2536;AA=C|||;VT=SNP
9	14380070	rs12341650	T	C	100	PASS	AC=1670;AF=0.333466;AN=5008;NS=2504;DP=17917;EAS_AF=0.377;AMR_AF=0.4049;AFR_AF=0.2352;EUR_AF=0.4274;SAS_AF=0.274;AA=T|||;VT=SNP
9	14380528	rs568008	T	C	100	PASS	AC=1900;AF=0.379393;AN=5008;NS=2504;DP=20038;EAS_AF=0.3006;AMR_AF=0.415;AFR_AF=0.3707;EUR_AF=0.33;SAS_AF=0.498;AA=T|||;VT=SNP
9	14380609	rs16931644	G	C	100	PASS	AC=337;AF=0.0672923;AN=5008;NS=2504;DP=16879;EAS_AF=0.0784;AMR_AF=0.0447;AFR_AF=0.1165;EUR_AF=0.0388;SAS_AF=0.0348;AA=G|||;VT=SNP
9	14380658	rs569050	C	T	100	PASS	AC=910;AF=0.181709;AN=5008;NS=2504;DP=17514;EAS_AF=0.2173;AMR_AF=0.1801;AFR_AF=0.2156;EUR_AF=0.0785;SAS_AF=0.2065;AA=C|||;VT=SNP
9	14380945	rs630973	T	G	100	PASS	AC=944;AF=0.188498;AN=5008;NS=2504;DP=13402;EAS_AF=0.2302;AMR_AF=0.1801;AFR_AF=0.2269;EUR_AF=0.0775;SAS_AF=0.2137;AA=T|||;VT=SNP
9	14381255	rs731691	G	A	100	PASS	AC=4286;AF=0.855831;AN=5008;NS=2504;DP=13708;EAS_AF=0.7847;AMR_AF=0.8876;AFR_AF=0.9281;EUR_AF=0.8072;SAS_AF=0.8589;AA=A|||;VT=SNP
9	14382209	rs7036029	T	C	100	PASS	AC=1642;AF=0.327875;AN=5008;NS=2504;DP=19909;EAS_AF=0.3819;AMR_AF=0.4049;AFR_AF=0.2277;EUR_AF=0.4264;SAS_AF=0.2515;AA=C|||;VT=SNP
9	14382620	rs7036554	T	C	100	PASS	AC=2374;AF=0.474042;AN=5008;NS=2504;DP=20305;EAS_AF=0.3681;AMR_AF=0.4568;AFR_AF=0.562;EUR_AF=0.3618;SAS_AF=0.592;AA=T|||;VT=SNP
9	14382955	rs10961496	G	C	100	PASS	AC=927;AF=0.185104;AN=5008;NS=2504;DP=18286;EAS_AF=0.2173;AMR_AF=0.1902;AFR_AF=0.1861;EUR_AF=0.1074;SAS_AF=0.227;AA=G|||;VT=SNP
9	14383287	rs17708932	G	A	100	PASS	AC=289;AF=0.0577077;AN=5008;NS=2504;DP=18133;EAS_AF=0.0833;AMR_AF=0.0303;AFR_AF=0.0348;EUR_AF=0.0626;SAS_AF=0.0767;AA=G|||;VT=SNP
9	14383296	rs7867427	T	C	100	PASS	AC=1631;AF=0.325679;AN=5008;NS=2504;DP=18271;EAS_AF=0.3105;AMR_AF=0.4035;AFR_AF=0.2504;EUR_AF=0.4284;SAS_AF=0.2822;AA=T|||;VT=SNP
9	14383731	rs9298697	G	C	100	PASS	AC=307;AF=0.0613019;AN=5008;NS=2504;DP=19383;EAS_AF=0.122;AMR_AF=0.0375;AFR_AF=0.0711;EUR_AF=0.0288;SAS_AF=0.0358;AA=G|||;VT=SNP
9	14384074	rs79945014	G	A	100	PASS	AC=506;AF=0.101038;AN=5008;NS=2504;DP=17324;EAS_AF=0.0992;AMR_AF=0.1354;AFR_AF=0.1165;EUR_AF=0.0537;SAS_AF=0.1063;AA=G|||;VT=SNP
9	14384602	rs17709016	G	A	100	PASS	AC=117;AF=0.0233626;AN=5008;NS=2504;DP=19198;EAS_AF=0.0218;AMR_AF=0.0159;AFR_AF=0.0083;EUR_AF=0.0368;SAS_AF=0.0368;AA=G|||;VT=SNP
9	14384950	rs679613	A	G	100	PASS	AC=2863;AF=0.571685;AN=5008;NS=2504;DP=21056;EAS_AF=0.5129;AMR_AF=0.6354;AFR_AF=0.6672;EUR_AF=0.4682;SAS_AF=0.5644;AA=a|||;VT=SNP
9	14384976	rs10810134	A	G	100	PASS	AC=1184;AF=0.236422;AN=5008;NS=2504;DP=21468;EAS_AF=0.129;AMR_AF=0.2248;AFR_AF=0.3064;EUR_AF=0.2495;SAS_AF=0.2474;AA=A|||;VT=SNP
9	14385705	rs12348386	T	A	100	PASS	AC=682;AF=0.136182;AN=5008;NS=2504;DP=16730;EAS_AF=0.1696;AMR_AF=0.2003;AFR_AF=0.0545;EUR_AF=0.1332;SAS_AF=0.1697;AA=T|||;VT=SNP
9	14385963	rs75495431	G	A	100	PASS	AC=162;AF=0.0323482;AN=5008;NS=2504;DP=16853;EAS_AF=0.004;AMR_AF=0.0461;AFR_AF=0.0053;EUR_AF=0.0765;SAS_AF=0.0429;AA=G|||;VT=SNP
9	14386476	rs662526	G	C	100	PASS	AC=3562;AF=0.711262;AN=5008;NS=2504;DP=17463;EAS_AF=0.7788;AMR_AF=0.7378;AFR_AF=0.5915;EUR_AF=0.7475;SAS_AF=0.7474;AA=C|||;VT=SNP
9	14386918	rs2078291	G	A	100	PASS	AC=2014;AF=0.402157;AN=5008;NS=2504;DP=17281;EAS_AF=0.2937;AMR_AF=0.585;AFR_AF=0.261;EUR_AF=0.5557;SAS_AF=0.4172;AA=G|||;VT=SNP
9	14387103	rs16931669	A	G	100	PASS	AC=731;AF=0.145966;AN=5008;NS=2504;DP=18492;EAS_AF=0.3244;AMR_AF=0.0605;AFR_AF=0.1467;EUR_AF=0.0497;SAS_AF=0.1207;AA=A|||;VT=SNP
9	14387190	rs61696691	T	C	100	PASS	AC=458;AF=0.0914537;AN=5008;NS=2504;DP=17565;EAS_AF=0.1746;AMR_AF=0.0605;AFR_AF=0.0076;EUR_AF=0.1243;SAS_AF=0.1074;AA=T|||;VT=SNP
9	14387240	rs1013944	A	T	100	PASS	AC=3813;AF=0.761382;AN=5008;NS=2504;DP=18192;EAS_AF=0.7798;AMR_AF=0.755;AFR_AF=0.7776;EUR_AF=0.7485;SAS_AF=0.7382;AA=T|||;VT=SNP
9	14387383	rs1013945	T	A	100	PASS	AC=3814;AF=0.761581;AN=5008;NS=2504;DP=18208;EAS_AF=0.7798;AMR_AF=0.755;AFR_AF=0.7776;EUR_AF=0.7485;SAS_AF=0.7393;AA=A|||;VT=SNP
9	14387817	rs2382470	A	G	100	PASS	AC=3825;AF=0.763778;AN=5008;NS=2504;DP=19307;EAS_AF=0.7808;AMR_AF=0.7579;AFR_AF=0.7799;EUR_AF=0.7535;SAS_AF=0.7393;AA=G|||;VT=SNP
9	14388013	rs2146536	A	G	100	PASS	AC=3824;AF=0.763578;AN=5008;NS=2504;DP=18126;EAS_AF=0.7808;AMR_AF=0.7579;AFR_AF=0.7791;EUR_AF=0.7535;SAS_AF=0.7393;AA=G|||;VT=SNP
9	14388168	rs72700545	C	T	100	PASS	AC=181;AF=0.0361422;AN=5008;NS=2504;DP=19344;EAS_AF=0.0377;AMR_AF=0.0403;AFR_AF=0.0053;EUR_AF=0.0477;SAS_AF=0.0613;AA=C|||;VT=SNP
9	14388313	rs78418785	G	T	100	PASS	AC=446;AF=0.0890575;AN=5008;NS=2504;DP=15984;EAS_AF=0.1587;AMR_AF=0.0519;AFR_AF=0.0068;EUR_AF=0.1143;SAS_AF=0.1288;AA=G|||;VT=SNP
9	14388626	rs79194759	C	T	100	PASS	AC=540;AF=0.107827;AN=5008;NS=2504;DP=16316;EAS_AF=0.3135;AMR_AF=0.0519;AFR_AF=0.0197;EUR_AF=0.0487;SAS_AF=0.1155;AA=C|||;VT=SNP
9	14389011	rs717932	C	T	100	PASS	AC=2396;AF=0.478435;AN=5008;NS=2504;DP=17306;EAS_AF=0.5169;AMR_AF=0.3256;AFR_AF=0.5477;EUR_AF=0.5089;SAS_AF=0.4223;AA=T|||;VT=SNP
9	14389868	rs12353551	T	C	100	PASS	AC=996;AF=0.198882;AN=5008;NS=2504;DP=20077;EAS_AF=0.0575;AMR_AF=0.2032;AFR_AF=0.1891;EUR_AF=0.3608;SAS_AF=0.1881;AA=T|||;VT=SNP
9	14390253	rs57205988	C	A	100	PASS	AC=1507;AF=0.300919;AN=5008;NS=2504;DP=18352;EAS_AF=0.6488;AMR_AF=0.1398;AFR_AF=0.1838;EUR_AF=0.1869;SAS_AF=0.3323;AA=C|||;VT=SNP
9	14390340	rs61588707	G	A	100	PASS	AC=556;AF=0.111022;AN=5008;NS=2504;DP=18094;EAS_AF=0.3026;AMR_AF=0.0504;AFR_AF=0.0408;EUR_AF=0.0487;SAS_AF=0.1155;AA=G|||;VT=SNP
9	14390494	rs10756547	A	G	100	PASS	AC=981;AF=0.195887;AN=5008;NS=2504;DP=17869;EAS_AF=0.0556;AMR_AF=0.2032;AFR_AF=0.1793;EUR_AF=0.3628;SAS_AF=0.1861;AA=A|||;VT=SNP
9	14390695	rs12686501	A	T	100	PASS	AC=556;AF=0.111022;AN=5008;NS=2504;DP=16345;EAS_AF=0.3036;AMR_AF=0.049;AFR_AF=0.0234;EUR_AF=0.0477;SAS_AF=0.1401;AA=A|||;VT=SNP
9	14390899	rs7859832	C	T	100	PASS	AC=930;AF=0.185703;AN=5008;NS=2504;DP=18372;EAS_AF=0.3462;AMR_AF=0.0893;AFR_AF=0.1445;EUR_AF=0.1382;SAS_AF=0.1933;AA=C|||;VT=SNP
9	14391518	rs4403502	A	G	100	PASS	AC=559;AF=0.111621;AN=5008;NS=2504;DP=19611;EAS_AF=0.3085;AMR_AF=0.0519;AFR_AF=0.0408;EUR_AF=0.0487;SAS_AF=0.1115;AA=G|||;VT=SNP
9	14391520	rs4615683	G	C	100	PASS	AC=559;AF=0.111621;AN=5008;NS=2504;DP=19597;EAS_AF=0.3085;AMR_AF=0.0519;AFR_AF=0.0408;EUR_AF=0.0487;SAS_AF=0.1115;AA=G|||;VT=SNP
9	14391591	rs2382472	G	T	100	PASS	AC=562;AF=0.11222;AN=5008;NS=2504;DP=19825;EAS_AF=0.3075;AMR_AF=0.0533;AFR_AF=0.0431;EUR_AF=0.0487;SAS_AF=0.1115;AA=T|||;VT=SNP
9	14391798	rs2382473	A	T	100	PASS	AC=566;AF=0.113019;AN=5008;NS=2504;DP=19732;EAS_AF=0.3085;AMR_AF=0.0533;AFR_AF=0.0431;EUR_AF=0.0487;SAS_AF=0.1145;AA=T|||;VT=SNP
9	14391869	rs2382474	G	T	100	PASS	AC=861;AF=0.171925;AN=5008;NS=2504;DP=18869;EAS_AF=0.3075;AMR_AF=0.072;AFR_AF=0.2557;EUR_AF=0.0497;SAS_AF=0.1155;AA=T|||;VT=SNP
9	14391942	rs4537389	G	C	100	PASS	AC=567;AF=0.113219;AN=5008;NS=2504;DP=18385;EAS_AF=0.3075;AMR_AF=0.0533;AFR_AF=0.0431;EUR_AF=0.0487;SAS_AF=0.1166;AA=C|||;VT=SNP
9	14392298	rs10961499	T	C	100	PASS	AC=540;AF=0.107827;AN=5008;NS=2504;DP=19087;EAS_AF=0.3135;AMR_AF=0.049;AFR_AF=0.0182;EUR_AF=0.0487;SAS_AF=0.1196;AA=T|||;VT=SNP
9	14392647	rs73419675	G	A	100	PASS	AC=530;AF=0.105831;AN=5008;NS=2504;DP=18815;EAS_AF=0.1835;AMR_AF=0.0432;AFR_AF=0.1346;EUR_AF=0.0398;SAS_AF=0.0992;AA=A|||;VT=SNP
9	14392785	rs2208919	C	T	100	PASS	AC=944;AF=0.188498;AN=5008;NS=2504;DP=19114;EAS_AF=0.0536;AMR_AF=0.1988;AFR_AF=0.1702;EUR_AF=0.3499;SAS_AF=0.1789;AA=C|||;VT=SNP
9	14393162	rs10810135	T	A	100	PASS	AC=579;AF=0.115615;AN=5008;NS=2504;DP=14541;EAS_AF=0.3125;AMR_AF=0.0519;AFR_AF=0.0469;EUR_AF=0.0497;SAS_AF=0.1186;AA=T|||;VT=SNP
9	14393209	rs4741370	G	C	100	PASS	AC=1083;AF=0.216254;AN=5008;NS=2504;DP=17009;EAS_AF=0.247;AMR_AF=0.4121;AFR_AF=0.0688;EUR_AF=0.174;SAS_AF=0.2883;AA=G|||;VT=SNP
9	14393854	rs10810136	G	A	100	PASS	AC=2849;AF=0.56889;AN=5008;NS=2504;DP=18857;EAS_AF=0.7063;AMR_AF=0.3689;AFR_AF=0.6286;EUR_AF=0.5457;SAS_AF=0.5123;AA=A|||;VT=SNP
9	14394112	rs10116194	A	G	100	PASS	AC=892;AF=0.178115;AN=5008;NS=2504;DP=19348;EAS_AF=0.3105;AMR_AF=0.0692;AFR_AF=0.2617;EUR_AF=0.0507;SAS_AF=0.137;AA=G|||;VT=SNP
9	14394325	rs6474832	T	C	100	PASS	AC=2368;AF=0.472843;AN=5008;NS=2504;DP=20348;EAS_AF=0.3145;AMR_AF=0.6671;AFR_AF=0.3676;EUR_AF=0.5954;SAS_AF=0.5143;AA=T|||;VT=SNP
9	14395035	rs2076872	G	A	100	PASS	AC=1715;AF=0.342452;AN=5008;NS=2504;DP=15158;EAS_AF=0.6518;AMR_AF=0.1599;AFR_AF=0.3132;EUR_AF=0.2048;SAS_AF=0.3344;AA=A|||;VT=SNP
9	14395234	rs735875	G	A	100	PASS	AC=553;AF=0.110423;AN=5008;NS=2504;DP=14660;EAS_AF=0.1845;AMR_AF=0.0447;AFR_AF=0.1573;EUR_AF=0.0358;SAS_AF=0.0941;AA=G|||;VT=SNP
9	14395279	rs10961500	A	C	100	PASS	AC=2194;AF=0.438099;AN=5008;NS=2504;DP=13098;EAS_AF=0.5198;AMR_AF=0.3271;AFR_AF=0.3775;EUR_AF=0.5249;SAS_AF=0.4254;AA=A|||;VT=SNP
9	14395441	rs72700547	G	C	100	PASS	AC=574;AF=0.114617;AN=5008;NS=2504;DP=14782;EAS_AF=0.0159;AMR_AF=0.1484;AFR_AF=0.0416;EUR_AF=0.2903;SAS_AF=0.1104;AA=G|||;VT=SNP
9	14395595	rs1807429	T	G	100	PASS	AC=1743;AF=0.348043;AN=5008;NS=2504;DP=13577;EAS_AF=0.4603;AMR_AF=0.4625;AFR_AF=0.2511;EUR_AF=0.2197;SAS_AF=0.4141;AA=T|||;VT=SNP
9	14396833	rs10481545	T	C	100	PASS	AC=2359;AF=0.471046;AN=5008;NS=2504;DP=16221;EAS_AF=0.4415;AMR_AF=0.6167;AFR_AF=0.3548;EUR_AF=0.5278;SAS_AF=0.4969;AA=t|||;VT=SNP
9	14398039	rs7035301	C	T	100	PASS	AC=1157;AF=0.23103;AN=5008;NS=2504;DP=18816;EAS_AF=0.4097;AMR_AF=0.1556;AFR_AF=0.1611;EUR_AF=0.1819;SAS_AF=0.2454;AA=C|||;VT=SNP
9	14398201	rs10810137	T	C	100	PASS	AC=505;AF=0.100839;AN=5008;NS=2504;DP=18452;EAS_AF=0.119;AMR_AF=0.0519;AFR_AF=0.0953;EUR_AF=0.1153;SAS_AF=0.1094;AA=T|||;VT=SNP
9	14398286	rs10810138	A	T	100	PASS	AC=504;AF=0.100639;AN=5008;NS=2504;DP=17070;EAS_AF=0.119;AMR_AF=0.0519;AFR_AF=0.0953;EUR_AF=0.1143;SAS_AF=0.1094;AA=A|||;VT=SNP
9	14398875	rs718832	G	A	100	PASS	AC=1768;AF=0.353035;AN=5008;NS=2504;DP=18127;EAS_AF=0.4276;AMR_AF=0.2003;AFR_AF=0.4992;EUR_AF=0.2584;SAS_AF=0.2843;AA=A|||;VT=SNP
9	14399438	rs10961501	T	C	100	PASS	AC=397;AF=0.0792732;AN=5008;NS=2504;DP=14470;EAS_AF=0.121;AMR_AF=0.049;AFR_AF=0.0106;EUR_AF=0.1183;SAS_AF=0.1104;AA=T|||;VT=SNP
9	14399770	rs72700550	G	A	100	PASS	AC=188;AF=0.0375399;AN=5008;NS=2504;DP=17942;EAS_AF=0.0288;AMR_AF=0.0432;AFR_AF=0.0189;EUR_AF=0.0487;SAS_AF=0.0562;AA=G|||;VT=SNP
9	14399908	rs117040266	C	T	100	PASS	AC=124;AF=0.0247604;AN=5008;NS=2504;DP=18660;EAS_AF=0.0198;AMR_AF=0.0375;AFR_AF=0.0045;EUR_AF=0.0557;SAS_AF=0.0164;AA=C|||;VT=SNP
9	14400311	rs1010335	A	T	100	PASS	AC=169;AF=0.033746;AN=5008;NS=2504;DP=19974;EAS_AF=0.0288;AMR_AF=0.0403;AFR_AF=0.0068;EUR_AF=0.0477;SAS_AF=0.0562;AA=A|||;VT=SNP
9	14400671	rs1853442	A	G	100	PASS	AC=4369;AF=0.872404;AN=5008;NS=2504;DP=21249;EAS_AF=0.9643;AMR_AF=0.8487;AFR_AF=0.8797;EUR_AF=0.8111;SAS_AF=0.8476;AA=G|||;VT=SNP
9	14401281	rs17709614	T	C	100	PASS	AC=2498;AF=0.498802;AN=5008;NS=2504;DP=19948;EAS_AF=0.5605;AMR_AF=0.6585;AFR_AF=0.2685;EUR_AF=0.5944;SAS_AF=0.5348;AA=T|||;VT=SNP
9	14401358	rs79129237	T	C	100	PASS	AC=444;AF=0.0886581;AN=5008;NS=2504;DP=19687;EAS_AF=0.1339;AMR_AF=0.0504;AFR_AF=0.0348;EUR_AF=0.1193;SAS_AF=0.1104;AA=T|||;VT=SNP
9	14401871	rs72700551	C	A	100	PASS	AC=104;AF=0.0207668;AN=5008;NS=2504;DP=17649;EAS_AF=0.002;AMR_AF=0.0274;AFR_AF=0.0015;EUR_AF=0.0417;SAS_AF=0.0399;AA=C|||;VT=SNP
9	14401932	rs1323349	C	A	100	PASS	AC=1917;AF=0.382788;AN=5008;NS=2504;DP=18735;EAS_AF=0.3958;AMR_AF=0.1873;AFR_AF=0.6921;EUR_AF=0.1958;SAS_AF=0.2822;AA=A|||;VT=SNP
9	14402295	rs7030092	G	A	100	PASS	AC=256;AF=0.0511182;AN=5008;NS=2504;DP=15904;EAS_AF=0.0288;AMR_AF=0.0461;AFR_AF=0.0514;EUR_AF=0.0577;SAS_AF=0.0706;AA=G|||;VT=SNP
9	14402446	rs7873382	T	C	100	PASS	AC=2016;AF=0.402556;AN=5008;NS=2504;DP=15909;EAS_AF=0.4048;AMR_AF=0.2089;AFR_AF=0.6936;EUR_AF=0.2306;SAS_AF=0.3211;AA=C|||;VT=SNP
9	14402629	rs74725663	C	T	100	PASS	AC=173;AF=0.0345447;AN=5008;NS=2504;DP=13608;EAS_AF=0.005;AMR_AF=0.0519;AFR_AF=0.0008;EUR_AF=0.0855;SAS_AF=0.046;AA=C|||;VT=SNP
9	14404277	rs56237396	C	T	100	PASS	AC=101;AF=0.0201677;AN=5008;NS=2504;DP=17549;EAS_AF=0.002;AMR_AF=0.0259;AFR_AF=0.0015;EUR_AF=0.0408;SAS_AF=0.0389;AA=C|||;VT=SNP
9	14405158	rs7042750	C	T	100	PASS	AC=1604;AF=0.320288;AN=5008;NS=2504;DP=19763;EAS_AF=0.4266;AMR_AF=0.1369;AFR_AF=0.5356;EUR_AF=0.1581;SAS_AF=0.2168;AA=T|||;VT=SNP
9	14405297	rs1323350	T	C	100	PASS	AC=1661;AF=0.331669;AN=5008;NS=2504;DP=21105;EAS_AF=0.4335;AMR_AF=0.1499;AFR_AF=0.5356;EUR_AF=0.1819;SAS_AF=0.2342;AA=T|||;VT=SNP
9	14405555	rs11788403	G	T	100	PASS	AC=202;AF=0.0403355;AN=5008;NS=2504;DP=21411;EAS_AF=0.0298;AMR_AF=0.0461;AFR_AF=0.0053;EUR_AF=0.0586;SAS_AF=0.0757;AA=G|||;VT=SNP
9	14405681	rs7043297	A	G	100	PASS	AC=322;AF=0.0642971;AN=5008;NS=2504;DP=20732;EAS_AF=0.0298;AMR_AF=0.0476;AFR_AF=0.0946;EUR_AF=0.0596;SAS_AF=0.0757;AA=A|||;VT=SNP
9	14405801	rs1570499	C	A	100	PASS	AC=3507;AF=0.70028;AN=5008;NS=2504;DP=19354;EAS_AF=0.5585;AMR_AF=0.8386;AFR_AF=0.7451;EUR_AF=0.7266;SAS_AF=0.6605;AA=A|||;VT=SNP
9	14406805	rs1407836	A	T	100	PASS	AC=596;AF=0.11901;AN=5008;NS=2504;DP=21235;EAS_AF=0.005;AMR_AF=0.147;AFR_AF=0.0794;EUR_AF=0.2664;SAS_AF=0.1186;AA=A|||;VT=SNP
9	14407184	rs1407837	G	A	100	PASS	AC=3312;AF=0.661342;AN=5008;NS=2504;DP=18851;EAS_AF=0.5893;AMR_AF=0.7363;AFR_AF=0.739;EUR_AF=0.6034;SAS_AF=0.637;AA=A|||;VT=SNP
9	14408513	rs72700555	G	A	100	PASS	AC=167;AF=0.0333466;AN=5008;NS=2504;DP=16311;EAS_AF=0.0238;AMR_AF=0.0389;AFR_AF=0.0053;EUR_AF=0.0437;SAS_AF=0.0665;AA=G|||;VT=SNP
9	14408575	rs7025430	A	T	100	PASS	AC=3214;AF=0.641773;AN=5008;NS=2504;DP=16298;EAS_AF=0.5893;AMR_AF=0.7839;AFR_AF=0.5469;EUR_AF=0.7068;SAS_AF=0.6564;AA=T|||;VT=SNP
9	14409104	rs7029591	G	C	100	PASS	AC=281;AF=0.0561102;AN=5008;NS=2504;DP=15054;EAS_AF=0.0248;AMR_AF=0.0447;AFR_AF=0.0877;EUR_AF=0.0437;SAS_AF=0.0665;AA=G|||;VT=SNP
9	14410143	rs4741371	C	G	100	PASS	AC=2188;AF=0.436901;AN=5008;NS=2504;DP=14723;EAS_AF=0.5417;AMR_AF=0.6182;AFR_AF=0.2345;EUR_AF=0.4205;SAS_AF=0.4908;AA=C|||;VT=SNP
9	14410373	rs7020226	C	T	100	PASS	AC=2766;AF=0.552316;AN=5008;NS=2504;DP=17446;EAS_AF=0.5655;AMR_AF=0.7349;AFR_AF=0.3328;EUR_AF=0.667;SAS_AF=0.5879;AA=T|||;VT=SNP
9	14410449	rs7020355	C	G	100	PASS	AC=3391;AF=0.677117;AN=5008;NS=2504;DP=18896;EAS_AF=0.5893;AMR_AF=0.8112;AFR_AF=0.6475;EUR_AF=0.7276;SAS_AF=0.6605;AA=G|||;VT=SNP
9	14410591	rs10961505	T	C	100	PASS	AC=569;AF=0.113618;AN=5008;NS=2504;DP=20905;EAS_AF=0.0139;AMR_AF=0.1196;AFR_AF=0.0915;EUR_AF=0.2465;SAS_AF=0.1053;AA=T|||;VT=SNP
9	14411037	rs7024044	A	C	100	PASS	AC=2752;AF=0.549521;AN=5008;NS=2504;DP=19155;EAS_AF=0.5794;AMR_AF=0.6974;AFR_AF=0.4493;EUR_AF=0.5239;SAS_AF=0.5757;AA=A|||;VT=SNP
9	14411263	rs4741372	T	C	100	PASS	AC=2733;AF=0.545727;AN=5008;NS=2504;DP=18578;EAS_AF=0.5774;AMR_AF=0.6931;AFR_AF=0.4463;EUR_AF=0.5219;SAS_AF=0.5675;AA=T|||;VT=SNP
9	14411359	rs17760718	T	C	100	PASS	AC=668;AF=0.133387;AN=5008;NS=2504;DP=19130;EAS_AF=0.0139;AMR_AF=0.1225;AFR_AF=0.1649;EUR_AF=0.2465;SAS_AF=0.1053;AA=T|||;VT=SNP
9	14411546	rs4740570	C	T	100	PASS	AC=2801;AF=0.559305;AN=5008;NS=2504;DP=19669;EAS_AF=0.5754;AMR_AF=0.6888;AFR_AF=0.5537;EUR_AF=0.4662;SAS_AF=0.5542;AA=T|||;VT=SNP
9	14412074	rs4741373	C	G	100	PASS	AC=3461;AF=0.691094;AN=5008;NS=2504;DP=21301;EAS_AF=0.5903;AMR_AF=0.8242;AFR_AF=0.6611;EUR_AF=0.7584;SAS_AF=0.6718;AA=G|||;VT=SNP
9	14412096	rs72700560	C	G	100	PASS	AC=186;AF=0.0371406;AN=5008;NS=2504;DP=22167;EAS_AF=0.0248;AMR_AF=0.0432;AFR_AF=0.0053;EUR_AF=0.0547;SAS_AF=0.0706;AA=C|||;VT=SNP
9	14412287	rs4741374	T	C	100	PASS	AC=3288;AF=0.65655;AN=5008;NS=2504;DP=22891;EAS_AF=0.5903;AMR_AF=0.8084;AFR_AF=0.5219;EUR_AF=0.7624;SAS_AF=0.6902;AA=T|||;VT=SNP
9	14414157	rs10961507	C	T	100	PASS	AC=668;AF=0.133387;AN=5008;NS=2504;DP=16319;EAS_AF=0.0169;AMR_AF=0.1268;AFR_AF=0.2065;EUR_AF=0.1769;SAS_AF=0.1145;AA=C|||;VT=SNP
9	14414279	rs7864719	A	G	100	PASS	AC=317;AF=0.0632987;AN=5008;NS=2504;DP=15797;EAS_AF=0.0486;AMR_AF=0.062;AFR_AF=0.0098;EUR_AF=0.1163;SAS_AF=0.0971;AA=A|||;VT=SNP
9	14414311	rs113096396	T	C	100	PASS	AC=731;AF=0.145966;AN=5008;NS=2504;DP=15772;EAS_AF=0.0317;AMR_AF=0.0879;AFR_AF=0.2519;EUR_AF=0.1571;SAS_AF=0.1503;AA=T|||;VT=SNP
9	14414409	rs2209059	C	G	100	PASS	AC=4102;AF=0.819089;AN=5008;NS=2504;DP=10966;EAS_AF=0.623;AMR_AF=0.8905;AFR_AF=0.9259;EUR_AF=0.84;SAS_AF=0.8047;AA=G|||;VT=SNP
9	14414501	rs72700562	C	T	100	PASS	AC=590;AF=0.117812;AN=5008;NS=2504;DP=15034;EAS_AF=0.0308;AMR_AF=0.0807;AFR_AF=0.1626;EUR_AF=0.1531;SAS_AF=0.137;AA=C|||;VT=SNP
9	14415152	rs12377367	T	C	100	PASS	AC=609;AF=0.121605;AN=5008;NS=2504;DP=18598;EAS_AF=0.0308;AMR_AF=0.0793;AFR_AF=0.1664;EUR_AF=0.164;SAS_AF=0.1411;AA=T|||;VT=SNP
9	14416158	rs56236655	C	A	100	PASS	AC=993;AF=0.198283;AN=5008;NS=2504;DP=19125;EAS_AF=0.1042;AMR_AF=0.1023;AFR_AF=0.3616;EUR_AF=0.161;SAS_AF=0.181;AA=A|||;VT=SNP
9	14418143	rs13286636	A	G	100	PASS	AC=1138;AF=0.227236;AN=5008;NS=2504;DP=16835;EAS_AF=0.1101;AMR_AF=0.1484;AFR_AF=0.3722;EUR_AF=0.2097;SAS_AF=0.226;AA=A|||;VT=SNP
9	14419053	rs10756549	T	C	100	PASS	AC=3654;AF=0.729633;AN=5008;NS=2504;DP=15299;EAS_AF=0.6091;AMR_AF=0.8415;AFR_AF=0.7988;EUR_AF=0.7813;SAS_AF=0.6278;AA=C|||;VT=SNP
9	14419092	rs10810142	C	T	100	PASS	AC=678;AF=0.135383;AN=5008;NS=2504;DP=16267;EAS_AF=0.3542;AMR_AF=0.0922;AFR_AF=0.0522;EUR_AF=0.1014;SAS_AF=0.0879;AA=C|||;VT=SNP
9	14419492	rs62532854	T	C	100	PASS	AC=115;AF=0.0229633;AN=5008;NS=2504;DP=17340;EAS_AF=0.0119;AMR_AF=0.0245;AFR_AF=0.0136;EUR_AF=0.0477;SAS_AF=0.0204;AA=T|||;VT=SNP
9	14419894	rs10738360	T	C	100	PASS	AC=3252;AF=0.649361;AN=5008;NS=2504;DP=19481;EAS_AF=0.5208;AMR_AF=0.8228;AFR_AF=0.6377;EUR_AF=0.7594;SAS_AF=0.5613;AA=T|||;VT=SNP
9	14420167	rs112616478	G	A	100	PASS	AC=256;AF=0.0511182;AN=5008;NS=2504;DP=15725;EAS_AF=0.0109;AMR_AF=0.0389;AFR_AF=0.0991;EUR_AF=0.0646;SAS_AF=0.0225;AA=G|||;VT=SNP
9	14420170	rs56124132	C	T	100	PASS	AC=262;AF=0.0523163;AN=5008;NS=2504;DP=15639;EAS_AF=0.0397;AMR_AF=0.0389;AFR_AF=0.0023;EUR_AF=0.0716;SAS_AF=0.1227;AA=C|||;VT=SNP
9	14420767	rs17709988	G	C	100	PASS	AC=358;AF=0.0714856;AN=5008;NS=2504;DP=16494;EAS_AF=0.0516;AMR_AF=0.111;AFR_AF=0.0545;EUR_AF=0.1143;SAS_AF=0.0429;AA=G|||;VT=SNP
9	14421011	rs10756551	T	A	100	PASS	AC=2119;AF=0.423123;AN=5008;NS=2504;DP=15107;EAS_AF=0.375;AMR_AF=0.6196;AFR_AF=0.3207;EUR_AF=0.5328;SAS_AF=0.3589;AA=T|||;VT=SNP
9	14421816	rs4740571	T	A	100	PASS	AC=1893;AF=0.377995;AN=5008;NS=2504;DP=17911;EAS_AF=0.3631;AMR_AF=0.5807;AFR_AF=0.2534;EUR_AF=0.4632;SAS_AF=0.3303;AA=T|||;VT=SNP
9	14421989	rs11790783	T	C	100	PASS	AC=228;AF=0.0455272;AN=5008;NS=2504;DP=18179;EAS_AF=0.0546;AMR_AF=0.0375;AFR_AF=0.0545;EUR_AF=0.0417;SAS_AF=0.0337;AA=T|||;VT=SNP
9	14422035	rs7875762	A	G	100	PASS	AC=1782;AF=0.355831;AN=5008;NS=2504;DP=18587;EAS_AF=0.3611;AMR_AF=0.5735;AFR_AF=0.174;EUR_AF=0.4642;SAS_AF=0.3303;AA=A|||;VT=SNP
9	14422276	rs7846762	C	T	100	PASS	AC=1711;AF=0.341653;AN=5008;NS=2504;DP=18674;EAS_AF=0.3601;AMR_AF=0.572;AFR_AF=0.1248;EUR_AF=0.4612;SAS_AF=0.3292;AA=C|||;VT=SNP
9	14422288	rs7018762	G	A	100	PASS	AC=1699;AF=0.339257;AN=5008;NS=2504;DP=18559;EAS_AF=0.254;AMR_AF=0.2709;AFR_AF=0.4705;EUR_AF=0.333;SAS_AF=0.3047;AA=A|||;VT=SNP
9	14422868	rs2025319	G	A	100	PASS	AC=911;AF=0.181909;AN=5008;NS=2504;DP=18017;EAS_AF=0.121;AMR_AF=0.085;AFR_AF=0.3101;EUR_AF=0.1103;SAS_AF=0.2137;AA=G|||;VT=SNP
9	14423630	rs55769910	T	G	100	PASS	AC=195;AF=0.0389377;AN=5008;NS=2504;DP=19284;EAS_AF=0.0258;AMR_AF=0.0375;AFR_AF=0.053;EUR_AF=0.0408;SAS_AF=0.0327;AA=T|||;VT=SNP
9	14424356	rs6474833	A	C	100	PASS	AC=1597;AF=0.31889;AN=5008;NS=2504;DP=19016;EAS_AF=0.376;AMR_AF=0.1715;AFR_AF=0.4138;EUR_AF=0.1988;SAS_AF=0.3599;AA=A|||;VT=SNP
9	14424402	rs56004803	C	T	100	PASS	AC=426;AF=0.0850639;AN=5008;NS=2504;DP=19347;EAS_AF=0.0506;AMR_AF=0.062;AFR_AF=0.053;EUR_AF=0.1193;SAS_AF=0.1452;AA=T|||;VT=SNP
9	14424929	rs2031195	G	A	100	PASS	AC=4501;AF=0.898762;AN=5008;NS=2504;DP=19459;EAS_AF=0.9484;AMR_AF=0.866;AFR_AF=0.8858;EUR_AF=0.8439;SAS_AF=0.9448;AA=A|||;VT=SNP
9	14426069	rs72700567	G	T	100	PASS	AC=326;AF=0.0650958;AN=5008;NS=2504;DP=18925;EAS_AF=0.0516;AMR_AF=0.0447;AFR_AF=0.0227;EUR_AF=0.0855;SAS_AF=0.1299;AA=G|||;VT=SNP
9	14426209	rs1028705	C	T	100	PASS	AC=3718;AF=0.742412;AN=5008;NS=2504;DP=17705;EAS_AF=0.8135;AMR_AF=0.7622;AFR_AF=0.6475;EUR_AF=0.7237;SAS_AF=0.8027;AA=T|||;VT=SNP
9	14426289	rs1028704	C	A	100	PASS	AC=3595;AF=0.717851;AN=5008;NS=2504;DP=17249;EAS_AF=0.8135;AMR_AF=0.7579;AFR_AF=0.5552;EUR_AF=0.7256;SAS_AF=0.8027;AA=C|||;VT=SNP
9	14427560	rs990938	C	T	100	PASS	AC=592;AF=0.118211;AN=5008;NS=2504;DP=20107;EAS_AF=0.1935;AMR_AF=0.0591;AFR_AF=0.1316;EUR_AF=0.0746;SAS_AF=0.1094;AA=C|||;VT=SNP
9	14427727	rs990937	G	A	100	PASS	AC=261;AF=0.0521166;AN=5008;NS=2504;DP=17638;EAS_AF=0.0744;AMR_AF=0.0187;AFR_AF=0.0719;EUR_AF=0.0318;SAS_AF=0.047;AA=G|||;VT=SNP
9	14427745	rs72700568	G	A	100	PASS	AC=259;AF=0.0517173;AN=5008;NS=2504;DP=17699;EAS_AF=0.0258;AMR_AF=0.0389;AFR_AF=0.0545;EUR_AF=0.0924;SAS_AF=0.0419;AA=G|||;VT=SNP
9	14428832	rs7872286	A	G	100	PASS	AC=1663;AF=0.332069;AN=5008;NS=2504;DP=17832;EAS_AF=0.3968;AMR_AF=0.5663;AFR_AF=0.1437;EUR_AF=0.4105;SAS_AF=0.273;AA=A|||;VT=SNP
9	14428992	rs4741375	C	G	100	PASS	AC=1648;AF=0.329073;AN=5008;NS=2504;DP=18028;EAS_AF=0.3968;AMR_AF=0.5663;AFR_AF=0.1324;EUR_AF=0.4105;SAS_AF=0.273;AA=C|||;VT=SNP
9	14428996	rs10961512	G	T	100	PASS	AC=1883;AF=0.375998;AN=5008;NS=2504;DP=17925;EAS_AF=0.4117;AMR_AF=0.1873;AFR_AF=0.4312;EUR_AF=0.2634;SAS_AF=0.5143;AA=G|||;VT=SNP
9	14429225	rs4741376	G	C	100	PASS	AC=1864;AF=0.372204;AN=5008;NS=2504;DP=20767;EAS_AF=0.3988;AMR_AF=0.5735;AFR_AF=0.2852;EUR_AF=0.4135;SAS_AF=0.2771;AA=G|||;VT=SNP
9	14429307	rs4741377	T	C	100	PASS	AC=1854;AF=0.370208;AN=5008;NS=2504;DP=20402;EAS_AF=0.3978;AMR_AF=0.5749;AFR_AF=0.2806;EUR_AF=0.4095;SAS_AF=0.2771;AA=C|||;VT=SNP
9	14430286	rs373034	G	A	100	PASS	AC=2030;AF=0.405351;AN=5008;NS=2504;DP=18016;EAS_AF=0.4266;AMR_AF=0.2075;AFR_AF=0.5174;EUR_AF=0.2664;SAS_AF=0.5153;AA=G|||;VT=SNP
9	14430328	rs303737	T	C	100	PASS	AC=2299;AF=0.459065;AN=5008;NS=2504;DP=17378;EAS_AF=0.4435;AMR_AF=0.2579;AFR_AF=0.5741;EUR_AF=0.3658;SAS_AF=0.5583;AA=C|||;VT=SNP
9	14430667	rs10810144	C	T	100	PASS	AC=1732;AF=0.345847;AN=5008;NS=2504;DP=17756;EAS_AF=0.3978;AMR_AF=0.5663;AFR_AF=0.1936;EUR_AF=0.4095;SAS_AF=0.2761;AA=C|||;VT=SNP
9	14430692	rs10810145	G	A	100	PASS	AC=1671;AF=0.333666;AN=5008;NS=2504;DP=17533;EAS_AF=0.3978;AMR_AF=0.5648;AFR_AF=0.1528;EUR_AF=0.4036;SAS_AF=0.2761;AA=G|||;VT=SNP
9	14430737	rs303736	G	A	100	PASS	AC=1799;AF=0.359225;AN=5008;NS=2504;DP=16100;EAS_AF=0.3889;AMR_AF=0.2089;AFR_AF=0.4599;EUR_AF=0.2813;SAS_AF=0.3793;AA=G|||;VT=SNP
9	14430983	rs62532856	T	C	100	PASS	AC=433;AF=0.0864617;AN=5008;NS=2504;DP=18451;EAS_AF=0.1071;AMR_AF=0.0389;AFR_AF=0.09;EUR_AF=0.0686;SAS_AF=0.1125;AA=T|||;VT=SNP
9	14431075	rs56125828	C	G	100	PASS	AC=369;AF=0.0736821;AN=5008;NS=2504;DP=17925;EAS_AF=0.0536;AMR_AF=0.0403;AFR_AF=0.0204;EUR_AF=0.0845;SAS_AF=0.1789;AA=C|||;VT=SNP
9	14431509	rs11791243	C	T	100	PASS	AC=1059;AF=0.211462;AN=5008;NS=2504;DP=19049;EAS_AF=0.1597;AMR_AF=0.0951;AFR_AF=0.298;EUR_AF=0.1531;SAS_AF=0.2904;AA=T|||;VT=SNP
9	14432026	rs56037905	G	A	100	PASS	AC=623;AF=0.124401;AN=5008;NS=2504;DP=20246;EAS_AF=0.0546;AMR_AF=0.0576;AFR_AF=0.2035;EUR_AF=0.0845;SAS_AF=0.1779;AA=A|||;VT=SNP
9	14432097	rs991115	T	C	100	PASS	AC=2734;AF=0.545927;AN=5008;NS=2504;DP=21101;EAS_AF=0.5585;AMR_AF=0.6599;AFR_AF=0.4478;EUR_AF=0.5626;SAS_AF=0.5675;AA=T|||;VT=SNP
9	14432306	rs12378429	G	T	100	PASS	AC=1670;AF=0.333466;AN=5008;NS=2504;DP=20419;EAS_AF=0.3978;AMR_AF=0.5634;AFR_AF=0.1505;EUR_AF=0.4105;SAS_AF=0.272;AA=G|||;VT=SNP
9	14432343	rs62532857	G	A	100	PASS	AC=1062;AF=0.212061;AN=5008;NS=2504;DP=20398;EAS_AF=0.1597;AMR_AF=0.0965;AFR_AF=0.298;EUR_AF=0.1551;SAS_AF=0.2904;AA=G|||;VT=SNP
9	14432393	rs72700574	C	T	100	PASS	AC=624;AF=0.124601;AN=5008;NS=2504;DP=20124;EAS_AF=0.0546;AMR_AF=0.0576;AFR_AF=0.2035;EUR_AF=0.0855;SAS_AF=0.1779;AA=C|||;VT=SNP
9	14432953	rs79110962	T	C	100	PASS	AC=428;AF=0.0854633;AN=5008;NS=2504;DP=15893;EAS_AF=0.0208;AMR_AF=0.0403;AFR_AF=0.0484;EUR_AF=0.0716;SAS_AF=0.2485;AA=T|||;VT=SNP
9	14433910	rs501360	G	A	100	PASS	AC=1599;AF=0.319289;AN=5008;NS=2504;DP=17923;EAS_AF=0.3631;AMR_AF=0.2017;AFR_AF=0.4123;EUR_AF=0.2197;SAS_AF=0.3344;AA=A|||;VT=SNP
9	14434284	rs958957	A	G	100	PASS	AC=1597;AF=0.31889;AN=5008;NS=2504;DP=19075;EAS_AF=0.3978;AMR_AF=0.5231;AFR_AF=0.1437;EUR_AF=0.3718;SAS_AF=0.2751;AA=A|||;VT=SNP
9	14434738	rs1008943	T	A	100	PASS	AC=1639;AF=0.327276;AN=5008;NS=2504;DP=19849;EAS_AF=0.3948;AMR_AF=0.5144;AFR_AF=0.1997;EUR_AF=0.3569;SAS_AF=0.2669;AA=T|||;VT=SNP
9	14434881	rs111204	T	C	100	PASS	AC=1521;AF=0.303714;AN=5008;NS=2504;DP=18533;EAS_AF=0.3641;AMR_AF=0.2061;AFR_AF=0.3275;EUR_AF=0.2366;SAS_AF=0.3476;AA=T|||;VT=SNP
9	14434891	rs303735	T	C	100	PASS	AC=3147;AF=0.628395;AN=5008;NS=2504;DP=18670;EAS_AF=0.7579;AMR_AF=0.7176;AFR_AF=0.5197;EUR_AF=0.5934;SAS_AF=0.6145;AA=T|||;VT=SNP
9	14435118	rs303734	T	C	100	PASS	AC=1544;AF=0.308307;AN=5008;NS=2504;DP=18891;EAS_AF=0.3641;AMR_AF=0.2089;AFR_AF=0.3427;EUR_AF=0.2376;SAS_AF=0.3476;AA=T|||;VT=SNP
9	14435335	rs2039052	C	A	100	PASS	AC=1543;AF=0.308107;AN=5008;NS=2504;DP=19100;EAS_AF=0.3929;AMR_AF=0.5014;AFR_AF=0.1362;EUR_AF=0.3569;SAS_AF=0.2658;AA=C|||;VT=SNP
9	14435645	rs167335	A	G	100	PASS	AC=4549;AF=0.908347;AN=5008;NS=2504;DP=18077;EAS_AF=0.9474;AMR_AF=0.8646;AFR_AF=0.9228;EUR_AF=0.841;SAS_AF=0.9489;AA=G|||;VT=SNP
9	14436085	rs6474834	C	G	100	PASS	AC=1955;AF=0.390375;AN=5008;NS=2504;DP=20849;EAS_AF=0.4464;AMR_AF=0.5476;AFR_AF=0.1899;EUR_AF=0.4364;SAS_AF=0.4448;AA=G|||;VT=SNP
9	14436295	rs72700577	G	A	100	PASS	AC=346;AF=0.0690895;AN=5008;NS=2504;DP=20345;EAS_AF=0.0565;AMR_AF=0.0389;AFR_AF=0.0023;EUR_AF=0.0845;SAS_AF=0.1779;AA=G|||;VT=SNP
9	14436475	rs477720	T	C	100	PASS	AC=1576;AF=0.314696;AN=5008;NS=2504;DP=21355;EAS_AF=0.3631;AMR_AF=0.2118;AFR_AF=0.3661;EUR_AF=0.2376;SAS_AF=0.3476;AA=T|||;VT=SNP
9	14437370	rs4506320	T	A	100	PASS	AC=1538;AF=0.307109;AN=5008;NS=2504;DP=18736;EAS_AF=0.378;AMR_AF=0.4986;AFR_AF=0.1301;EUR_AF=0.3777;SAS_AF=0.2648;AA=T|||;VT=SNP
9	14437476	rs508259	C	T	100	PASS	AC=4597;AF=0.917931;AN=5008;NS=2504;DP=18057;EAS_AF=0.9464;AMR_AF=0.8775;AFR_AF=0.9266;EUR_AF=0.8718;SAS_AF=0.953;AA=T|||;VT=SNP
9	14437501	rs545596	C	T	100	PASS	AC=4871;AF=0.972644;AN=5008;NS=2504;DP=17523;EAS_AF=0.998;AMR_AF=0.9697;AFR_AF=0.9977;EUR_AF=0.9046;SAS_AF=0.9847;AA=T|||;VT=SNP
9	14437593	rs1556031	A	C	100	PASS	AC=2519;AF=0.502995;AN=5008;NS=2504;DP=17681;EAS_AF=0.5585;AMR_AF=0.621;AFR_AF=0.3079;EUR_AF=0.5596;SAS_AF=0.5675;AA=T|||;VT=SNP
9	14437677	rs1009260	C	A	100	PASS	AC=1557;AF=0.310903;AN=5008;NS=2504;DP=17223;EAS_AF=0.3393;AMR_AF=0.5303;AFR_AF=0.1346;EUR_AF=0.3847;SAS_AF=0.2883;AA=C|||;VT=SNP
9	14437684	rs1009259	G	A	100	PASS	AC=2478;AF=0.494808;AN=5008;NS=2504;DP=17275;EAS_AF=0.5466;AMR_AF=0.6268;AFR_AF=0.2753;EUR_AF=0.5805;SAS_AF=0.5562;AA=G|||;VT=SNP
9	14437943	rs303733	G	A	100	PASS	AC=2077;AF=0.414736;AN=5008;NS=2504;DP=17083;EAS_AF=0.3581;AMR_AF=0.2363;AFR_AF=0.6619;EUR_AF=0.2962;SAS_AF=0.3875;AA=G|||;VT=SNP
9	14438035	rs303732	T	C	100	PASS	AC=3555;AF=0.709864;AN=5008;NS=2504;DP=17011;EAS_AF=0.7966;AMR_AF=0.7695;AFR_AF=0.6755;EUR_AF=0.67;SAS_AF=0.6656;AA=T|||;VT=SNP
9	14438051	rs12006247	C	T	100	PASS	AC=1038;AF=0.207268;AN=5008;NS=2504;DP=16788;EAS_AF=0.1607;AMR_AF=0.1052;AFR_AF=0.2534;EUR_AF=0.1938;SAS_AF=0.2791;AA=C|||;VT=SNP
9	14438076	rs303731	G	C	100	PASS	AC=1774;AF=0.354233;AN=5008;NS=2504;DP=16826;EAS_AF=0.3502;AMR_AF=0.2176;AFR_AF=0.497;EUR_AF=0.2495;SAS_AF=0.3701;AA=G|||;VT=SNP
9	14438751	rs303729	C	G	100	PASS	AC=4587;AF=0.915935;AN=5008;NS=2504;DP=14088;EAS_AF=0.9524;AMR_AF=0.8646;AFR_AF=0.9629;EUR_AF=0.828;SAS_AF=0.9417;AA=c|||;VT=SNP
9	14439461	rs72700581	G	T	100	PASS	AC=979;AF=0.195487;AN=5008;NS=2504;DP=23285;EAS_AF=0.1131;AMR_AF=0.183;AFR_AF=0.1793;EUR_AF=0.2753;SAS_AF=0.229;AA=T|||;VT=SNP
9	14439816	rs10961515	C	T	100	PASS	AC=1652;AF=0.329872;AN=5008;NS=2504;DP=20485;EAS_AF=0.4524;AMR_AF=0.5533;AFR_AF=0.0983;EUR_AF=0.4006;SAS_AF=0.2853;AA=C|||;VT=SNP
9	14440400	rs303728	T	C	100	PASS	AC=2919;AF=0.582867;AN=5008;NS=2504;DP=19688;EAS_AF=0.5;AMR_AF=0.3127;AFR_AF=0.8525;EUR_AF=0.4314;SAS_AF=0.6513;AA=T|||;VT=SNP
9	14440537	rs10961516	A	G	100	PASS	AC=1658;AF=0.33107;AN=5008;NS=2504;DP=19454;EAS_AF=0.4534;AMR_AF=0.5533;AFR_AF=0.0991;EUR_AF=0.4006;SAS_AF=0.2894;AA=A|||;VT=SNP
9	14440552	rs303727	A	G	100	PASS	AC=2892;AF=0.577476;AN=5008;NS=2504;DP=19239;EAS_AF=0.499;AMR_AF=0.3141;AFR_AF=0.8321;EUR_AF=0.4314;SAS_AF=0.6513;AA=A|||;VT=SNP
9	14440739	rs215498	G	T	100	PASS	AC=2081;AF=0.415535;AN=5008;NS=2504;DP=19533;EAS_AF=0.377;AMR_AF=0.2464;AFR_AF=0.5408;EUR_AF=0.334;SAS_AF=0.4898;AA=C|||;VT=SNP
9	14440764	rs10810146	C	T	100	PASS	AC=1653;AF=0.330072;AN=5008;NS=2504;DP=19252;EAS_AF=0.4524;AMR_AF=0.5533;AFR_AF=0.0961;EUR_AF=0.4006;SAS_AF=0.2894;AA=C|||;VT=SNP
9	14441677	rs59677118	G	A	100	PASS	AC=417;AF=0.0832668;AN=5008;NS=2504;DP=16844;EAS_AF=0.0675;AMR_AF=0.0461;AFR_AF=0.0378;EUR_AF=0.1054;SAS_AF=0.1646;AA=G|||;VT=SNP
9	14442045	rs10810147	G	A	100	PASS	AC=1647;AF=0.328874;AN=5008;NS=2504;DP=19767;EAS_AF=0.4484;AMR_AF=0.5418;AFR_AF=0.1233;EUR_AF=0.3767;SAS_AF=0.2832;AA=A|||;VT=SNP
9	14442101	rs495721	T	C	100	PASS	AC=4437;AF=0.885982;AN=5008;NS=2504;DP=17442;EAS_AF=0.9335;AMR_AF=0.8386;AFR_AF=0.9334;EUR_AF=0.7913;SAS_AF=0.9039;AA=C|||;VT=SNP
9	14442181	rs11788569	T	C	100	PASS	AC=761;AF=0.151957;AN=5008;NS=2504;DP=17055;EAS_AF=0.0942;AMR_AF=0.0677;AFR_AF=0.323;EUR_AF=0.0964;SAS_AF=0.0971;AA=t|||;VT=SNP
9	14442265	rs1323351	T	C	100	PASS	AC=558;AF=0.111422;AN=5008;NS=2504;DP=19717;EAS_AF=0.0942;AMR_AF=0.0303;AFR_AF=0.2216;EUR_AF=0.0596;SAS_AF=0.091;AA=T|||;VT=SNP
9	14442484	rs581191	C	A	100	PASS	AC=4408;AF=0.880192;AN=5008;NS=2504;DP=19260;EAS_AF=0.9345;AMR_AF=0.8386;AFR_AF=0.9092;EUR_AF=0.7942;SAS_AF=0.9029;AA=A|||;VT=SNP
9	14442490	rs10124571	C	T	100	PASS	AC=1627;AF=0.32488;AN=5008;NS=2504;DP=18957;EAS_AF=0.4504;AMR_AF=0.5447;AFR_AF=0.0991;EUR_AF=0.3827;SAS_AF=0.2853;AA=C|||;VT=SNP
9	14442529	rs10124636	G	A	100	PASS	AC=1634;AF=0.326278;AN=5008;NS=2504;DP=16727;EAS_AF=0.4454;AMR_AF=0.5447;AFR_AF=0.1089;EUR_AF=0.3827;SAS_AF=0.2843;AA=G|||;VT=SNP
9	14442595	rs424539	C	G	100	PASS	AC=2800;AF=0.559105;AN=5008;NS=2504;DP=16322;EAS_AF=0.4841;AMR_AF=0.2925;AFR_AF=0.8245;EUR_AF=0.4115;SAS_AF=0.6186;AA=G|||;VT=SNP
9	14443255	rs72700585	C	T	100	PASS	AC=330;AF=0.0658946;AN=5008;NS=2504;DP=15913;EAS_AF=0.0169;AMR_AF=0.072;AFR_AF=0.0643;EUR_AF=0.1074;SAS_AF=0.0716;AA=C|||;VT=SNP
9	14443345	rs16931789	A	T	100	PASS	AC=1633;AF=0.326078;AN=5008;NS=2504;DP=16724;EAS_AF=0.4544;AMR_AF=0.5432;AFR_AF=0.1036;EUR_AF=0.3817;SAS_AF=0.2832;AA=A|||;VT=SNP
9	14443392	rs79327882	T	C	100	PASS	AC=487;AF=0.0972444;AN=5008;NS=2504;DP=18213;EAS_AF=0.2956;AMR_AF=0.0821;AFR_AF=0.003;EUR_AF=0.0855;SAS_AF=0.0429;AA=T|||;VT=SNP
9	14443468	rs551112	C	A	100	PASS	AC=762;AF=0.152157;AN=5008;NS=2504;DP=18166;EAS_AF=0.1042;AMR_AF=0.0677;AFR_AF=0.3132;EUR_AF=0.0984;SAS_AF=0.0992;AA=C|||;VT=SNP
9	14443613	rs62534461	C	A	100	PASS	AC=107;AF=0.0213658;AN=5008;NS=2504;DP=20022;EAS_AF=0.0079;AMR_AF=0.0101;AFR_AF=0.0121;EUR_AF=0.0368;SAS_AF=0.0399;AA=C|||;VT=SNP
9	14443784	rs10491775	A	C	100	PASS	AC=616;AF=0.123003;AN=5008;NS=2504;DP=19268;EAS_AF=0.2956;AMR_AF=0.1196;AFR_AF=0.0439;EUR_AF=0.1133;SAS_AF=0.0644;AA=A|||;VT=SNP
9	14443973	rs10125616	G	C	100	PASS	AC=1655;AF=0.330471;AN=5008;NS=2504;DP=19197;EAS_AF=0.4554;AMR_AF=0.5288;AFR_AF=0.1127;EUR_AF=0.3648;SAS_AF=0.32;AA=G|||;VT=SNP
9	14444316	rs1323339	G	T	100	PASS	AC=1611;AF=0.321685;AN=5008;NS=2504;DP=19691;EAS_AF=0.4514;AMR_AF=0.5274;AFR_AF=0.1157;EUR_AF=0.3638;SAS_AF=0.2771;AA=T|||;VT=SNP
9	14444408	rs10491774	A	C	100	PASS	AC=108;AF=0.0215655;AN=5008;NS=2504;DP=19598;EAS_AF=0.0079;AMR_AF=0.0101;AFR_AF=0.0121;EUR_AF=0.0368;SAS_AF=0.0409;AA=A|||;VT=SNP
9	14445677	rs575376	T	A	100	PASS	AC=2236;AF=0.446486;AN=5008;NS=2504;DP=16619;EAS_AF=0.4206;AMR_AF=0.2493;AFR_AF=0.7209;EUR_AF=0.2942;SAS_AF=0.3988;AA=T|||;VT=SNP
9	14446001	rs1556032	C	T	100	PASS	AC=1920;AF=0.383387;AN=5008;NS=2504;DP=19013;EAS_AF=0.4683;AMR_AF=0.6023;AFR_AF=0.1634;EUR_AF=0.4702;SAS_AF=0.3487;AA=C|||;VT=SNP
9	14446721	rs10961518	T	C	100	PASS	AC=1440;AF=0.28754;AN=5008;NS=2504;DP=16250;EAS_AF=0.3175;AMR_AF=0.1787;AFR_AF=0.3396;EUR_AF=0.2008;SAS_AF=0.3528;AA=T|||;VT=SNP
9	14447233	rs567977	C	T	100	PASS	AC=2980;AF=0.595048;AN=5008;NS=2504;DP=18578;EAS_AF=0.6171;AMR_AF=0.6571;AFR_AF=0.5817;EUR_AF=0.5924;SAS_AF=0.5491;AA=C|||;VT=SNP
9	14447766	rs10810148	A	G	100	PASS	AC=2045;AF=0.408347;AN=5008;NS=2504;DP=18132;EAS_AF=0.4276;AMR_AF=0.2133;AFR_AF=0.5961;EUR_AF=0.2555;SAS_AF=0.4305;AA=a|||;VT=SNP
9	14448317	rs11789884	G	C	100	PASS	AC=339;AF=0.0676917;AN=5008;NS=2504;DP=17227;EAS_AF=0.0159;AMR_AF=0.072;AFR_AF=0.0703;EUR_AF=0.1083;SAS_AF=0.0726;AA=G|||;VT=SNP
9	14448497	rs535076	C	T	100	PASS	AC=4436;AF=0.885783;AN=5008;NS=2504;DP=16739;EAS_AF=0.9385;AMR_AF=0.8372;AFR_AF=0.9289;EUR_AF=0.7942;SAS_AF=0.9018;AA=T|||;VT=SNP
9	14448577	rs72700588	T	C	100	PASS	AC=576;AF=0.115016;AN=5008;NS=2504;DP=17212;EAS_AF=0.0615;AMR_AF=0.1628;AFR_AF=0.0749;EUR_AF=0.2048;SAS_AF=0.0982;AA=T|||;VT=SNP
9	14448730	rs512103	C	G	100	PASS	AC=4775;AF=0.953474;AN=5008;NS=2504;DP=19554;EAS_AF=0.9544;AMR_AF=0.9092;AFR_AF=0.9992;EUR_AF=0.9026;SAS_AF=0.9744;AA=G|||;VT=SNP
9	14448805	rs511265	G	A	100	PASS	AC=4414;AF=0.88139;AN=5008;NS=2504;DP=19188;EAS_AF=0.9385;AMR_AF=0.8372;AFR_AF=0.913;EUR_AF=0.7932;SAS_AF=0.9018;AA=A|||;VT=SNP
9	14449077	rs11790347	C	G	100	PASS	AC=394;AF=0.0786741;AN=5008;NS=2504;DP=19035;EAS_AF=0.1052;AMR_AF=0.0245;AFR_AF=0.0998;EUR_AF=0.0557;SAS_AF=0.0849;AA=C|||;VT=SNP
9	14449612	rs12115765	A	C	100	PASS	AC=348;AF=0.0694888;AN=5008;NS=2504;DP=16955;EAS_AF=0.0159;AMR_AF=0.072;AFR_AF=0.0756;EUR_AF=0.1103;SAS_AF=0.0726;AA=A|||;VT=SNP
9	14449618	rs10124524	A	C	100	PASS	AC=1701;AF=0.339657;AN=5008;NS=2504;DP=16639;EAS_AF=0.4613;AMR_AF=0.5461;AFR_AF=0.1067;EUR_AF=0.3877;SAS_AF=0.3333;AA=A|||;VT=SNP
9	14449971	rs12115770	A	T	100	PASS	AC=1073;AF=0.214257;AN=5008;NS=2504;DP=10368;EAS_AF=0.1181;AMR_AF=0.147;AFR_AF=0.3268;EUR_AF=0.2087;SAS_AF=0.2147;AA=A|||;VT=SNP
9	14450197	rs553939	G	T	100	PASS	AC=4356;AF=0.869808;AN=5008;NS=2504;DP=13630;EAS_AF=0.9385;AMR_AF=0.8256;AFR_AF=0.9017;EUR_AF=0.7744;SAS_AF=0.8855;AA=T|||;VT=SNP
9	14451710	rs498042	G	A	100	PASS	AC=4389;AF=0.876398;AN=5008;NS=2504;DP=17366;EAS_AF=0.9385;AMR_AF=0.83;AFR_AF=0.9236;EUR_AF=0.7744;SAS_AF=0.8865;AA=A|||;VT=SNP
9	14451832	rs497066	G	T	100	PASS	AC=4400;AF=0.878594;AN=5008;NS=2504;DP=17511;EAS_AF=0.9395;AMR_AF=0.8314;AFR_AF=0.9297;EUR_AF=0.7753;SAS_AF=0.8865;AA=T|||;VT=SNP
9	14452729	rs10810150	C	T	100	PASS	AC=1175;AF=0.234625;AN=5008;NS=2504;DP=18375;EAS_AF=0.3254;AMR_AF=0.1398;AFR_AF=0.2118;EUR_AF=0.1551;SAS_AF=0.3211;AA=C|||;VT=SNP
9	14452874	rs1323340	T	C	100	PASS	AC=162;AF=0.0323482;AN=5008;NS=2504;DP=21124;EAS_AF=0.0159;AMR_AF=0.0288;AFR_AF=0.0378;EUR_AF=0.0378;SAS_AF=0.0389;AA=T|||;VT=SNP
9	14453010	rs1323341	A	G	100	PASS	AC=4020;AF=0.802716;AN=5008;NS=2504;DP=20982;EAS_AF=0.8958;AMR_AF=0.8357;AFR_AF=0.7791;EUR_AF=0.7465;SAS_AF=0.773;AA=G|||;VT=SNP
9	14453076	rs17761983	C	A	100	PASS	AC=599;AF=0.119609;AN=5008;NS=2504;DP=20287;EAS_AF=0.0655;AMR_AF=0.2363;AFR_AF=0.0197;EUR_AF=0.2584;SAS_AF=0.0849;AA=C|||;VT=SNP
9	14453340	rs77572258	C	A	100	PASS	AC=162;AF=0.0323482;AN=5008;NS=2504;DP=22085;EAS_AF=0.0159;AMR_AF=0.0288;AFR_AF=0.0378;EUR_AF=0.0378;SAS_AF=0.0389;AA=A|||;VT=SNP
9	14453441	rs10756552	T	A	100	PASS	AC=1109;AF=0.221446;AN=5008;NS=2504;DP=20342;EAS_AF=0.3304;AMR_AF=0.1398;AFR_AF=0.1891;EUR_AF=0.1551;SAS_AF=0.2791;AA=T|||;VT=SNP
9	14453680	rs72700590	G	A	100	PASS	AC=162;AF=0.0323482;AN=5008;NS=2504;DP=20681;EAS_AF=0.0159;AMR_AF=0.0288;AFR_AF=0.0378;EUR_AF=0.0378;SAS_AF=0.0389;AA=G|||;VT=SNP
9	14453829	rs142184002	C	G	100	PASS	AC=162;AF=0.0323482;AN=5008;NS=2504;DP=17132;EAS_AF=0.0159;AMR_AF=0.0288;AFR_AF=0.0378;EUR_AF=0.0378;SAS_AF=0.0389;AA=C|||;VT=SNP
9	14453863	rs10810151	A	T	100	PASS	AC=1982;AF=0.395767;AN=5008;NS=2504;DP=16382;EAS_AF=0.4306;AMR_AF=0.2406;AFR_AF=0.4713;EUR_AF=0.3141;SAS_AF=0.4519;AA=A|||;VT=SNP
9	14453947	rs151219239	G	A	100	PASS	AC=143;AF=0.0285543;AN=5008;NS=2504;DP=14761;EAS_AF=0.0159;AMR_AF=0.0288;AFR_AF=0.0234;EUR_AF=0.0378;SAS_AF=0.0389;AA=G|||;VT=SNP
9	14454393	rs1323342	T	G	100	PASS	AC=4136;AF=0.825879;AN=5008;NS=2504;DP=20773;EAS_AF=0.8968;AMR_AF=0.8429;AFR_AF=0.8623;EUR_AF=0.7465;SAS_AF=0.773;AA=G|||;VT=SNP
9	14455076	rs7031064	A	G	100	PASS	AC=2204;AF=0.440096;AN=5008;NS=2504;DP=21034;EAS_AF=0.4831;AMR_AF=0.6037;AFR_AF=0.3805;EUR_AF=0.4344;SAS_AF=0.3661;AA=A|||;VT=SNP
9	14455325	rs184230	A	G	100	PASS	AC=4740;AF=0.946486;AN=5008;NS=2504;DP=21353;EAS_AF=0.9544;AMR_AF=0.9049;AFR_AF=0.9985;EUR_AF=0.8847;SAS_AF=0.9611;AA=G|||;VT=SNP
9	14455821	rs7032502	G	A	100	PASS	AC=1909;AF=0.38119;AN=5008;NS=2504;DP=15749;EAS_AF=0.4653;AMR_AF=0.5605;AFR_AF=0.2587;EUR_AF=0.3887;SAS_AF=0.3252;AA=G|||;VT=SNP
9	14456012	rs7021022	T	C	100	PASS	AC=2052;AF=0.409744;AN=5008;NS=2504;DP=15840;EAS_AF=0.4127;AMR_AF=0.2536;AFR_AF=0.5605;EUR_AF=0.3191;SAS_AF=0.407;AA=T|||;VT=SNP
9	14456738	rs4741378	G	A	100	PASS	AC=1768;AF=0.353035;AN=5008;NS=2504;DP=17131;EAS_AF=0.4573;AMR_AF=0.5504;AFR_AF=0.1641;EUR_AF=0.3847;SAS_AF=0.3282;AA=G|||;VT=SNP
9	14456931	rs10046853	C	G	100	PASS	AC=1848;AF=0.36901;AN=5008;NS=2504;DP=19726;EAS_AF=0.4752;AMR_AF=0.5634;AFR_AF=0.1982;EUR_AF=0.4036;SAS_AF=0.317;AA=G|||;VT=SNP
9	14457146	rs10046863	C	T	100	PASS	AC=1732;AF=0.345847;AN=5008;NS=2504;DP=17207;EAS_AF=0.4563;AMR_AF=0.5346;AFR_AF=0.1641;EUR_AF=0.3668;SAS_AF=0.3221;AA=C|||;VT=SNP
9	14457263	rs527093	C	T	100	PASS	AC=4740;AF=0.946486;AN=5008;NS=2504;DP=17250;EAS_AF=0.9544;AMR_AF=0.9049;AFR_AF=0.9985;EUR_AF=0.8847;SAS_AF=0.9611;AA=T|||;VT=SNP
9	14457333	rs4741379	T	C	100	PASS	AC=1736;AF=0.346645;AN=5008;NS=2504;DP=16965;EAS_AF=0.4583;AMR_AF=0.536;AFR_AF=0.1641;EUR_AF=0.3668;SAS_AF=0.3231;AA=T|||;VT=SNP
9	14457483	rs149135564	T	A	100	PASS	AC=440;AF=0.0878594;AN=5008;NS=2504;DP=16075;EAS_AF=0.0198;AMR_AF=0.0274;AFR_AF=0.1006;EUR_AF=0.0636;SAS_AF=0.2086;AA=T|||;VT=SNP
9	14460241	rs10961525	T	C	100	PASS	AC=1273;AF=0.254193;AN=5008;NS=2504;DP=19912;EAS_AF=0.3185;AMR_AF=0.1614;AFR_AF=0.2776;EUR_AF=0.2038;SAS_AF=0.274;AA=T|||;VT=SNP
9	14460372	rs6474836	G	T	100	PASS	AC=2652;AF=0.529553;AN=5008;NS=2504;DP=14369;EAS_AF=0.5675;AMR_AF=0.6484;AFR_AF=0.5144;EUR_AF=0.504;SAS_AF=0.453;AA=G|||;VT=SNP
9	14460389	rs56012843	G	A	100	PASS	AC=143;AF=0.0285543;AN=5008;NS=2504;DP=14355;EAS_AF=0.0139;AMR_AF=0.0288;AFR_AF=0.0242;EUR_AF=0.0388;SAS_AF=0.0389;AA=A|||;VT=SNP
9	14460799	rs10810163	A	G	100	PASS	AC=1281;AF=0.255791;AN=5008;NS=2504;DP=15421;EAS_AF=0.3194;AMR_AF=0.1614;AFR_AF=0.2814;EUR_AF=0.2068;SAS_AF=0.273;AA=A|||;VT=SNP
9	14460872	rs6474837	T	C	100	PASS	AC=591;AF=0.118011;AN=5008;NS=2504;DP=16395;EAS_AF=0.1042;AMR_AF=0.0432;AFR_AF=0.2209;EUR_AF=0.0736;SAS_AF=0.092;AA=T|||;VT=SNP
9	14461188	rs7034703	G	C	100	PASS	AC=1833;AF=0.366014;AN=5008;NS=2504;DP=20366;EAS_AF=0.4653;AMR_AF=0.5562;AFR_AF=0.2194;EUR_AF=0.3787;SAS_AF=0.3139;AA=G|||;VT=SNP
9	14461961	rs10961527	G	A	100	PASS	AC=1842;AF=0.367812;AN=5008;NS=2504;DP=17053;EAS_AF=0.4107;AMR_AF=0.2061;AFR_AF=0.4924;EUR_AF=0.2654;SAS_AF=0.3753;AA=G|||;VT=SNP
9	14462052	rs10961528	C	T	100	PASS	AC=1878;AF=0.375;AN=5008;NS=2504;DP=17071;EAS_AF=0.4187;AMR_AF=0.2118;AFR_AF=0.5106;EUR_AF=0.2654;SAS_AF=0.3753;AA=C|||;VT=SNP
9	14462669	rs10810164	T	C	100	PASS	AC=1630;AF=0.325479;AN=5008;NS=2504;DP=17398;EAS_AF=0.4673;AMR_AF=0.4669;AFR_AF=0.1558;EUR_AF=0.326;SAS_AF=0.3078;AA=T|||;VT=SNP
9	14462868	rs416459	A	T	100	PASS	AC=4095;AF=0.817692;AN=5008;NS=2504;DP=13176;EAS_AF=0.8859;AMR_AF=0.8184;AFR_AF=0.9228;EUR_AF=0.7028;SAS_AF=0.7229;AA=T|||;VT=SNP
9	14463427	rs10756559	G	C	100	PASS	AC=1597;AF=0.31889;AN=5008;NS=2504;DP=9569;EAS_AF=0.4603;AMR_AF=0.4568;AFR_AF=0.1536;EUR_AF=0.3121;SAS_AF=0.3057;AA=G|||;VT=SNP
9	14463450	rs7043476	C	T	100	PASS	AC=3888;AF=0.776358;AN=5008;NS=2504;DP=9949;EAS_AF=0.8859;AMR_AF=0.8098;AFR_AF=0.7708;EUR_AF=0.7018;SAS_AF=0.7239;AA=T|||;VT=SNP
9	14464090	rs4740573	C	A	100	PASS	AC=3765;AF=0.751797;AN=5008;NS=2504;DP=18607;EAS_AF=0.877;AMR_AF=0.7925;AFR_AF=0.7655;EUR_AF=0.6441;SAS_AF=0.6861;AA=C|||;VT=SNP
9	14464112	rs4741383	C	A	100	PASS	AC=3919;AF=0.782548;AN=5008;NS=2504;DP=18355;EAS_AF=0.8859;AMR_AF=0.8084;AFR_AF=0.7927;EUR_AF=0.7018;SAS_AF=0.727;AA=A|||;VT=SNP
9	14464121	rs4740574	T	A	100	PASS	AC=3919;AF=0.782548;AN=5008;NS=2504;DP=18332;EAS_AF=0.8859;AMR_AF=0.8084;AFR_AF=0.7927;EUR_AF=0.7018;SAS_AF=0.727;AA=A|||;VT=SNP
9	14464254	rs6474838	C	G	100	PASS	AC=3896;AF=0.777955;AN=5008;NS=2504;DP=19099;EAS_AF=0.8859;AMR_AF=0.8084;AFR_AF=0.7761;EUR_AF=0.7018;SAS_AF=0.726;AA=G|||;VT=SNP
9	14464319	rs6474839	A	G	100	PASS	AC=3918;AF=0.782348;AN=5008;NS=2504;DP=18825;EAS_AF=0.8859;AMR_AF=0.8084;AFR_AF=0.7935;EUR_AF=0.7018;SAS_AF=0.7249;AA=G|||;VT=SNP
9	14464565	rs72700597	T	C	100	PASS	AC=200;AF=0.0399361;AN=5008;NS=2504;DP=21413;EAS_AF=0.0139;AMR_AF=0.0389;AFR_AF=0.0499;EUR_AF=0.0467;SAS_AF=0.047;AA=T|||;VT=SNP
9	14464744	rs913416	C	T	100	PASS	AC=2630;AF=0.52516;AN=5008;NS=2504;DP=18778;EAS_AF=0.5575;AMR_AF=0.6484;AFR_AF=0.5076;EUR_AF=0.5308;SAS_AF=0.4223;AA=C|||;VT=SNP
9	14464793	rs913415	G	C	100	PASS	AC=2244;AF=0.448083;AN=5008;NS=2504;DP=19674;EAS_AF=0.4266;AMR_AF=0.3501;AFR_AF=0.5885;EUR_AF=0.3887;SAS_AF=0.411;AA=C|||;VT=SNP
9	14464811	rs913414	G	A	100	PASS	AC=1001;AF=0.19988;AN=5008;NS=2504;DP=19513;EAS_AF=0.1032;AMR_AF=0.1686;AFR_AF=0.3457;EUR_AF=0.1998;SAS_AF=0.1247;AA=G|||;VT=SNP
9	14464863	rs913413	G	C	100	PASS	AC=3880;AF=0.77476;AN=5008;NS=2504;DP=20298;EAS_AF=0.881;AMR_AF=0.8069;AFR_AF=0.7685;EUR_AF=0.7028;SAS_AF=0.7249;AA=C|||;VT=SNP
9	14465710	rs913412	G	A	100	PASS	AC=983;AF=0.196286;AN=5008;NS=2504;DP=17446;EAS_AF=0.1032;AMR_AF=0.1657;AFR_AF=0.3457;EUR_AF=0.1948;SAS_AF=0.1135;AA=G|||;VT=SNP
9	14465961	rs877451	G	T	100	PASS	AC=607;AF=0.121206;AN=5008;NS=2504;DP=19868;EAS_AF=0.1032;AMR_AF=0.1023;AFR_AF=0.1868;EUR_AF=0.1054;SAS_AF=0.0808;AA=G|||;VT=SNP
9	14466057	rs192769	T	C	100	PASS	AC=4214;AF=0.841454;AN=5008;NS=2504;DP=18380;EAS_AF=0.9008;AMR_AF=0.8473;AFR_AF=0.9077;EUR_AF=0.7575;SAS_AF=0.773;AA=C|||;VT=SNP
9	14466354	rs10961530	T	C	100	PASS	AC=1670;AF=0.333466;AN=5008;NS=2504;DP=20455;EAS_AF=0.4673;AMR_AF=0.4582;AFR_AF=0.1899;EUR_AF=0.3221;SAS_AF=0.3129;AA=t|||;VT=SNP
9	14466376	rs503162	C	A	100	PASS	AC=4143;AF=0.827276;AN=5008;NS=2504;DP=19471;EAS_AF=0.9018;AMR_AF=0.7839;AFR_AF=0.9039;EUR_AF=0.7416;SAS_AF=0.7658;AA=A|||;VT=SNP
9	14466947	rs62534482	G	A	100	PASS	AC=1124;AF=0.224441;AN=5008;NS=2504;DP=16983;EAS_AF=0.1171;AMR_AF=0.2075;AFR_AF=0.3351;EUR_AF=0.2515;SAS_AF=0.1697;AA=G|||;VT=SNP
9	14467617	rs41491050	A	C	100	PASS	AC=462;AF=0.0922524;AN=5008;NS=2504;DP=18658;EAS_AF=0.0139;AMR_AF=0.098;AFR_AF=0.1097;EUR_AF=0.1491;SAS_AF=0.0869;AA=A|||;VT=SNP
9	14467901	rs10738361	G	A	100	PASS	AC=2936;AF=0.586262;AN=5008;NS=2504;DP=17473;EAS_AF=0.7847;AMR_AF=0.6282;AFR_AF=0.4599;EUR_AF=0.497;SAS_AF=0.6145;AA=G|||;VT=SNP
9	14468137	rs303724	A	G	100	PASS	AC=3072;AF=0.613419;AN=5008;NS=2504;DP=20368;EAS_AF=0.7817;AMR_AF=0.6354;AFR_AF=0.5575;EUR_AF=0.501;SAS_AF=0.6155;AA=G|||;VT=SNP
9	14468321	rs1998495	C	T	100	PASS	AC=1102;AF=0.220048;AN=5008;NS=2504;DP=21723;EAS_AF=0.1161;AMR_AF=0.2046;AFR_AF=0.3268;EUR_AF=0.2475;SAS_AF=0.1656;AA=C|||;VT=SNP
9	14468561	rs1998496	T	A	100	PASS	AC=1143;AF=0.228235;AN=5008;NS=2504;DP=18437;EAS_AF=0.1161;AMR_AF=0.2075;AFR_AF=0.3389;EUR_AF=0.2594;SAS_AF=0.1769;AA=T|||;VT=SNP
9	14468669	rs1998497	A	T	100	PASS	AC=641;AF=0.127995;AN=5008;NS=2504;DP=20256;EAS_AF=0.1022;AMR_AF=0.1081;AFR_AF=0.2035;EUR_AF=0.1093;SAS_AF=0.0859;AA=A|||;VT=SNP
9	14469146	rs303723	G	A	100	PASS	AC=4200;AF=0.838658;AN=5008;NS=2504;DP=21193;EAS_AF=0.9008;AMR_AF=0.8415;AFR_AF=0.9009;EUR_AF=0.7485;SAS_AF=0.7812;AA=A|||;VT=SNP
9	14469159	rs10961532	T	C	100	PASS	AC=501;AF=0.10004;AN=5008;NS=2504;DP=21630;EAS_AF=0.3046;AMR_AF=0.0893;AFR_AF=0.003;EUR_AF=0.0825;SAS_AF=0.046;AA=T|||;VT=SNP
9	14469419	rs16931824	T	C	100	PASS	AC=753;AF=0.150359;AN=5008;NS=2504;DP=18903;EAS_AF=0.2837;AMR_AF=0.255;AFR_AF=0.0061;EUR_AF=0.1103;SAS_AF=0.1748;AA=T|||;VT=SNP
9	14469658	rs188574	C	T	100	PASS	AC=1372;AF=0.273962;AN=5008;NS=2504;DP=19514;EAS_AF=0.3224;AMR_AF=0.1585;AFR_AF=0.3457;EUR_AF=0.159;SAS_AF=0.3272;AA=C|||;VT=SNP
9	14469774	rs72700601	C	T	100	PASS	AC=166;AF=0.033147;AN=5008;NS=2504;DP=18950;EAS_AF=0.0139;AMR_AF=0.0403;AFR_AF=0.0287;EUR_AF=0.0467;SAS_AF=0.0399;AA=C|||;VT=SNP
9	14470106	rs303722	T	C	100	PASS	AC=4302;AF=0.859026;AN=5008;NS=2504;DP=20844;EAS_AF=0.9028;AMR_AF=0.8573;AFR_AF=0.9675;EUR_AF=0.7425;SAS_AF=0.7883;AA=A|||;VT=SNP
9	14470387	rs67094004	T	C	100	PASS	AC=884;AF=0.176518;AN=5008;NS=2504;DP=23363;EAS_AF=0.3026;AMR_AF=0.1383;AFR_AF=0.1634;EUR_AF=0.1362;SAS_AF=0.1329;AA=T|||;VT=SNP
9	14470616	rs10961533	A	T	100	PASS	AC=817;AF=0.163139;AN=5008;NS=2504;DP=19103;EAS_AF=0.3016;AMR_AF=0.1282;AFR_AF=0.1831;EUR_AF=0.1014;SAS_AF=0.0818;AA=A|||;VT=SNP
9	14470759	rs516641	C	T	100	PASS	AC=3614;AF=0.721645;AN=5008;NS=2504;DP=21352;EAS_AF=0.8522;AMR_AF=0.8084;AFR_AF=0.7761;EUR_AF=0.674;SAS_AF=0.501;AA=T|||;VT=SNP
9	14470833	rs10961534	A	G	100	PASS	AC=872;AF=0.174121;AN=5008;NS=2504;DP=20375;EAS_AF=0.3085;AMR_AF=0.1354;AFR_AF=0.2118;EUR_AF=0.1044;SAS_AF=0.0838;AA=G|||;VT=SNP
9	14472090	rs10491773	A	G	100	PASS	AC=164;AF=0.0327476;AN=5008;NS=2504;DP=23143;EAS_AF=0.0079;AMR_AF=0.0778;AFR_AF=0.0121;EUR_AF=0.0507;SAS_AF=0.0358;AA=A|||;VT=SNP
9	14472274	rs10961535	T	C	100	PASS	AC=2434;AF=0.486022;AN=5008;NS=2504;DP=18700;EAS_AF=0.3482;AMR_AF=0.3948;AFR_AF=0.6218;EUR_AF=0.4811;SAS_AF=0.5143;AA=T|||;VT=SNP
9	14472279	rs72702903	G	C	100	PASS	AC=286;AF=0.0571086;AN=5008;NS=2504;DP=18367;EAS_AF=0.0694;AMR_AF=0.0403;AFR_AF=0.0272;EUR_AF=0.0517;SAS_AF=0.1022;AA=G|||;VT=SNP
9	14472327	rs72702904	G	C	100	PASS	AC=266;AF=0.053115;AN=5008;NS=2504;DP=17381;EAS_AF=0.0694;AMR_AF=0.0403;AFR_AF=0.0159;EUR_AF=0.0517;SAS_AF=0.0971;AA=G|||;VT=SNP
9	14472505	rs28420423	T	C	100	PASS	AC=471;AF=0.0940495;AN=5008;NS=2504;DP=18380;EAS_AF=0.12;AMR_AF=0.1412;AFR_AF=0.1014;EUR_AF=0.0636;SAS_AF=0.0552;AA=T|||;VT=SNP
9	14473224	rs7876043	T	C	100	PASS	AC=2238;AF=0.446885;AN=5008;NS=2504;DP=17966;EAS_AF=0.3423;AMR_AF=0.3934;AFR_AF=0.5348;EUR_AF=0.4781;SAS_AF=0.4417;AA=T|||;VT=SNP
9	14473276	rs1323343	A	C	100	PASS	AC=2228;AF=0.444888;AN=5008;NS=2504;DP=20476;EAS_AF=0.3442;AMR_AF=0.3847;AFR_AF=0.5333;EUR_AF=0.4732;SAS_AF=0.4427;AA=A|||;VT=SNP
9	14473378	rs1323344	T	G	100	PASS	AC=2237;AF=0.446685;AN=5008;NS=2504;DP=20380;EAS_AF=0.3433;AMR_AF=0.3934;AFR_AF=0.5348;EUR_AF=0.4771;SAS_AF=0.4407;AA=T|||;VT=SNP
9	14473556	rs303721	C	T	100	PASS	AC=2995;AF=0.598043;AN=5008;NS=2504;DP=17586;EAS_AF=0.4603;AMR_AF=0.5403;AFR_AF=0.8684;EUR_AF=0.5288;SAS_AF=0.4867;AA=T|||;VT=SNP
9	14473933	rs10738362	A	T	100	PASS	AC=2229;AF=0.445088;AN=5008;NS=2504;DP=17339;EAS_AF=0.3442;AMR_AF=0.3847;AFR_AF=0.5371;EUR_AF=0.4712;SAS_AF=0.4407;AA=T|||;VT=SNP
9	14474001	rs1998498	G	A	100	PASS	AC=469;AF=0.0936502;AN=5008;NS=2504;DP=18286;EAS_AF=0.12;AMR_AF=0.1398;AFR_AF=0.1006;EUR_AF=0.0626;SAS_AF=0.0562;AA=G|||;VT=SNP
9	14475276	rs1407834	C	G	100	PASS	AC=1603;AF=0.320088;AN=5008;NS=2504;DP=19928;EAS_AF=0.2083;AMR_AF=0.3199;AFR_AF=0.4266;EUR_AF=0.3529;SAS_AF=0.2577;AA=C|||;VT=SNP
9	14475352	rs501463	C	T	100	PASS	AC=960;AF=0.191693;AN=5008;NS=2504;DP=19902;EAS_AF=0.127;AMR_AF=0.1744;AFR_AF=0.3956;EUR_AF=0.1034;SAS_AF=0.0859;AA=T|||;VT=SNP
9	14477692	rs541382	G	T	100	PASS	AC=3189;AF=0.636781;AN=5008;NS=2504;DP=19810;EAS_AF=0.4623;AMR_AF=0.5591;AFR_AF=0.9501;EUR_AF=0.5716;SAS_AF=0.5153;AA=T|||;VT=SNP
9	14477851	rs573933	C	T	100	PASS	AC=1088;AF=0.217252;AN=5008;NS=2504;DP=20197;EAS_AF=0.127;AMR_AF=0.1787;AFR_AF=0.4924;EUR_AF=0.1024;SAS_AF=0.0838;AA=T|||;VT=SNP
9	14478134	rs13286428	C	T	100	PASS	AC=490;AF=0.0978435;AN=5008;NS=2504;DP=20732;EAS_AF=0.1319;AMR_AF=0.0476;AFR_AF=0.0348;EUR_AF=0.1014;SAS_AF=0.18;AA=C|||;VT=SNP
9	14478138	rs19317	C	T	100	PASS	AC=805;AF=0.160743;AN=5008;NS=2504;DP=20697;EAS_AF=0.119;AMR_AF=0.1571;AFR_AF=0.3457;EUR_AF=0.0636;SAS_AF=0.0562;AA=C|||;VT=SNP
9	14478209	rs549157	C	T	100	PASS	AC=900;AF=0.179712;AN=5008;NS=2504;DP=20487;EAS_AF=0.119;AMR_AF=0.1599;AFR_AF=0.416;EUR_AF=0.0636;SAS_AF=0.0562;AA=C|||;VT=SNP
9	14478588	rs4141905	T	C	100	PASS	AC=2177;AF=0.434704;AN=5008;NS=2504;DP=17880;EAS_AF=0.3452;AMR_AF=0.3919;AFR_AF=0.4576;EUR_AF=0.499;SAS_AF=0.4601;AA=C|||;VT=SNP
9	14479208	rs62534510	A	G	100	PASS	AC=155;AF=0.0309505;AN=5008;NS=2504;DP=18354;EAS_AF=0.0079;AMR_AF=0.0764;AFR_AF=0.0129;EUR_AF=0.0487;SAS_AF=0.0286;AA=A|||;VT=SNP
9	14479228	rs487674	C	A	100	PASS	AC=2043;AF=0.407947;AN=5008;NS=2504;DP=18129;EAS_AF=0.3284;AMR_AF=0.3357;AFR_AF=0.6649;EUR_AF=0.2525;SAS_AF=0.3538;AA=C|||;VT=SNP
9	14479361	rs186228	C	T	100	PASS	AC=807;AF=0.161142;AN=5008;NS=2504;DP=18845;EAS_AF=0.119;AMR_AF=0.1585;AFR_AF=0.3464;EUR_AF=0.0636;SAS_AF=0.0562;AA=C|||;VT=SNP
9	14480141	rs392125	T	C	100	PASS	AC=930;AF=0.185703;AN=5008;NS=2504;DP=17186;EAS_AF=0.121;AMR_AF=0.1628;AFR_AF=0.4349;EUR_AF=0.0636;SAS_AF=0.0573;AA=C|||;VT=SNP
9	14480820	rs303751	G	A	100	PASS	AC=1704;AF=0.340256;AN=5008;NS=2504;DP=17132;EAS_AF=0.3194;AMR_AF=0.2695;AFR_AF=0.5129;EUR_AF=0.2316;SAS_AF=0.2904;AA=A|||;VT=SNP
9	14481382	rs56327111	A	G	100	PASS	AC=486;AF=0.0970447;AN=5008;NS=2504;DP=10418;EAS_AF=0.1339;AMR_AF=0.0562;AFR_AF=0.0083;EUR_AF=0.1203;SAS_AF=0.184;AA=A|||;VT=SNP
9	14481504	rs56178529	T	C	100	PASS	AC=525;AF=0.104832;AN=5008;NS=2504;DP=14701;EAS_AF=0.1339;AMR_AF=0.0576;AFR_AF=0.0363;EUR_AF=0.1213;SAS_AF=0.184;AA=T|||;VT=SNP
9	14482057	rs111830327	G	A	100	PASS	AC=600;AF=0.119808;AN=5008;NS=2504;DP=7286;EAS_AF=0.1359;AMR_AF=0.0648;AFR_AF=0.0885;EUR_AF=0.1213;SAS_AF=0.183;AA=A|||;VT=SNP
9	14482168	rs112384606	A	G	100	PASS	AC=602;AF=0.120208;AN=5008;NS=2504;DP=13993;EAS_AF=0.1379;AMR_AF=0.0648;AFR_AF=0.0885;EUR_AF=0.1213;SAS_AF=0.183;AA=A|||;VT=SNP
9	14482456	rs13299701	C	T	100	PASS	AC=596;AF=0.11901;AN=5008;NS=2504;DP=17881;EAS_AF=0.131;AMR_AF=0.0648;AFR_AF=0.09;EUR_AF=0.1213;SAS_AF=0.182;AA=C|||;VT=SNP
9	14482576	rs1323345	C	T	100	PASS	AC=247;AF=0.0493211;AN=5008;NS=2504;DP=22110;EAS_AF=0.0089;AMR_AF=0.0187;AFR_AF=0.0832;EUR_AF=0.0437;SAS_AF=0.0726;AA=C|||;VT=SNP
9	14482754	rs13300505	G	A	100	PASS	AC=595;AF=0.11881;AN=5008;NS=2504;DP=20143;EAS_AF=0.131;AMR_AF=0.0634;AFR_AF=0.09;EUR_AF=0.1213;SAS_AF=0.182;AA=A|||;VT=SNP
9	14482825	rs1323346	A	T	100	PASS	AC=267;AF=0.0533147;AN=5008;NS=2504;DP=19605;EAS_AF=0.0704;AMR_AF=0.0403;AFR_AF=0.025;EUR_AF=0.0467;SAS_AF=0.09;AA=A|||;VT=SNP
9	14483143	rs35950138	C	T	100	PASS	AC=591;AF=0.118011;AN=5008;NS=2504;DP=17915;EAS_AF=0.129;AMR_AF=0.062;AFR_AF=0.0893;EUR_AF=0.1213;SAS_AF=0.182;AA=T|||;VT=SNP
9	14483461	rs62534512	C	T	100	PASS	AC=108;AF=0.0215655;AN=5008;NS=2504;DP=1387;EAS_AF=0.0089;AMR_AF=0.0144;AFR_AF=0.0098;EUR_AF=0.0427;SAS_AF=0.0337;AA=C|||;VT=SNP
9	14483581	rs35094112	G	A	100	PASS	AC=597;AF=0.119209;AN=5008;NS=2504;DP=19592;EAS_AF=0.131;AMR_AF=0.0634;AFR_AF=0.0915;EUR_AF=0.1223;SAS_AF=0.181;AA=A|||;VT=SNP
9	14483654	rs13285597	C	T	100	PASS	AC=594;AF=0.11861;AN=5008;NS=2504;DP=19787;EAS_AF=0.131;AMR_AF=0.0634;AFR_AF=0.0885;EUR_AF=0.1223;SAS_AF=0.182;AA=C|||;VT=SNP
9	14483853	rs13285789	A	G	100	PASS	AC=608;AF=0.121406;AN=5008;NS=2504;DP=18322;EAS_AF=0.131;AMR_AF=0.0634;AFR_AF=0.093;EUR_AF=0.1302;SAS_AF=0.182;AA=G|||;VT=SNP
9	14483950	rs303749	G	C	100	PASS	AC=1652;AF=0.329872;AN=5008;NS=2504;DP=18427;EAS_AF=0.2609;AMR_AF=0.2363;AFR_AF=0.5666;EUR_AF=0.2127;SAS_AF=0.2679;AA=C|||;VT=SNP
9	14484181	rs13291611	T	G	100	PASS	AC=613;AF=0.122404;AN=5008;NS=2504;DP=17707;EAS_AF=0.1319;AMR_AF=0.0648;AFR_AF=0.09;EUR_AF=0.1302;SAS_AF=0.1892;AA=T|||;VT=SNP
9	14484952	rs303748	C	G	100	PASS	AC=912;AF=0.182109;AN=5008;NS=2504;DP=19103;EAS_AF=0.119;AMR_AF=0.1628;AFR_AF=0.4228;EUR_AF=0.0636;SAS_AF=0.0573;AA=C|||;VT=SNP
9	14484998	rs72702916	G	C	100	PASS	AC=338;AF=0.067492;AN=5008;NS=2504;DP=17741;EAS_AF=0.0734;AMR_AF=0.0879;AFR_AF=0.0227;EUR_AF=0.0835;SAS_AF=0.091;AA=G|||;VT=SNP
9	14485152	rs79528445	G	A	100	PASS	AC=338;AF=0.067492;AN=5008;NS=2504;DP=18931;EAS_AF=0.0734;AMR_AF=0.0879;AFR_AF=0.0227;EUR_AF=0.0835;SAS_AF=0.091;AA=G|||;VT=SNP
9	14485194	rs13296073	A	T	100	PASS	AC=494;AF=0.0986422;AN=5008;NS=2504;DP=18242;EAS_AF=0.1319;AMR_AF=0.0476;AFR_AF=0.0325;EUR_AF=0.1093;SAS_AF=0.1789;AA=A|||;VT=SNP
9	14485778	rs303747	C	T	100	PASS	AC=1023;AF=0.204273;AN=5008;NS=2504;DP=17524;EAS_AF=0.127;AMR_AF=0.1816;AFR_AF=0.4463;EUR_AF=0.1014;SAS_AF=0.0787;AA=C|||;VT=SNP
9	14486652	rs72702917	T	C	100	PASS	AC=347;AF=0.0692891;AN=5008;NS=2504;DP=17311;EAS_AF=0.0754;AMR_AF=0.0879;AFR_AF=0.0144;EUR_AF=0.0905;SAS_AF=0.1022;AA=T|||;VT=SNP
9	14487856	rs13288827	G	C	100	PASS	AC=581;AF=0.116014;AN=5008;NS=2504;DP=18013;EAS_AF=0.128;AMR_AF=0.0994;AFR_AF=0.0333;EUR_AF=0.1024;SAS_AF=0.2413;AA=G|||;VT=SNP
9	14488950	rs16931840	A	G	100	PASS	AC=379;AF=0.0756789;AN=5008;NS=2504;DP=19929;EAS_AF=0.1409;AMR_AF=0.1628;AFR_AF=0.0106;EUR_AF=0.0905;SAS_AF=0.0194;AA=A|||;VT=SNP
9	14490333	rs80045604	A	C	100	PASS	AC=167;AF=0.0333466;AN=5008;NS=2504;DP=17933;EAS_AF=0.0099;AMR_AF=0.0893;AFR_AF=0.0061;EUR_AF=0.0656;SAS_AF=0.0215;AA=A|||;VT=SNP
9	14491347	rs439269	C	T	100	PASS	AC=1155;AF=0.230631;AN=5008;NS=2504;DP=21303;EAS_AF=0.1488;AMR_AF=0.219;AFR_AF=0.497;EUR_AF=0.1571;SAS_AF=0.0389;AA=T|||;VT=SNP
9	14491637	rs303745	A	G	100	PASS	AC=2842;AF=0.567492;AN=5008;NS=2504;DP=19036;EAS_AF=0.6042;AMR_AF=0.5951;AFR_AF=0.6725;EUR_AF=0.3857;SAS_AF=0.5552;AA=G|||;VT=SNP
9	14491995	rs303744	G	C	100	PASS	AC=818;AF=0.163339;AN=5008;NS=2504;DP=16995;EAS_AF=0.1429;AMR_AF=0.1787;AFR_AF=0.3328;EUR_AF=0.0905;SAS_AF=0.0194;AA=G|||;VT=SNP
9	14492136	rs303743	T	C	100	PASS	AC=3078;AF=0.614617;AN=5008;NS=2504;DP=12518;EAS_AF=0.6131;AMR_AF=0.6427;AFR_AF=0.761;EUR_AF=0.4304;SAS_AF=0.5879;AA=C|||;VT=SNP
9	14492221	rs303742	C	T	100	PASS	AC=799;AF=0.159545;AN=5008;NS=2504;DP=9893;EAS_AF=0.1429;AMR_AF=0.1801;AFR_AF=0.3177;EUR_AF=0.0905;SAS_AF=0.0194;AA=C|||;VT=SNP
9	14492293	rs10961541	G	A	100	PASS	AC=2025;AF=0.404353;AN=5008;NS=2504;DP=11805;EAS_AF=0.4702;AMR_AF=0.4856;AFR_AF=0.4924;EUR_AF=0.2634;SAS_AF=0.3047;AA=g|||;VT=SNP
9	14492759	rs526755	T	G	100	PASS	AC=869;AF=0.173522;AN=5008;NS=2504;DP=16425;EAS_AF=0.1429;AMR_AF=0.183;AFR_AF=0.3676;EUR_AF=0.0915;SAS_AF=0.0204;AA=T|||;VT=SNP
9	14493251	rs10961542	T	C	100	PASS	AC=461;AF=0.0920527;AN=5008;NS=2504;DP=20086;EAS_AF=0.0794;AMR_AF=0.1427;AFR_AF=0.0121;EUR_AF=0.1809;SAS_AF=0.0859;AA=T|||;VT=SNP
9	14493760	rs496590	A	T	100	PASS	AC=3072;AF=0.613419;AN=5008;NS=2504;DP=19194;EAS_AF=0.6091;AMR_AF=0.6383;AFR_AF=0.7307;EUR_AF=0.4195;SAS_AF=0.6411;AA=A|||;VT=SNP
9	14493900	rs13292512	A	T	100	PASS	AC=591;AF=0.118011;AN=5008;NS=2504;DP=19443;EAS_AF=0.127;AMR_AF=0.1009;AFR_AF=0.0333;EUR_AF=0.1133;SAS_AF=0.2403;AA=A|||;VT=SNP
9	14494177	rs1323347	A	G	100	PASS	AC=367;AF=0.0732827;AN=5008;NS=2504;DP=20180;EAS_AF=0.1429;AMR_AF=0.1585;AFR_AF=0.003;EUR_AF=0.0895;SAS_AF=0.0194;AA=A|||;VT=SNP
9	14494388	rs1323348	T	C	100	PASS	AC=2410;AF=0.48123;AN=5008;NS=2504;DP=18853;EAS_AF=0.4762;AMR_AF=0.5303;AFR_AF=0.652;EUR_AF=0.2962;SAS_AF=0.411;AA=C|||;VT=SNP
9	14494785	rs10961543	G	A	100	PASS	AC=2399;AF=0.479034;AN=5008;NS=2504;DP=17195;EAS_AF=0.4742;AMR_AF=0.5317;AFR_AF=0.646;EUR_AF=0.2952;SAS_AF=0.41;AA=A|||;VT=SNP
9	14494845	rs7875078	C	A	100	PASS	AC=3119;AF=0.622804;AN=5008;NS=2504;DP=17650;EAS_AF=0.6032;AMR_AF=0.6556;AFR_AF=0.6876;EUR_AF=0.4761;SAS_AF=0.683;AA=A|||;VT=SNP
9	14495273	rs10961544	T	C	100	PASS	AC=1387;AF=0.276957;AN=5008;NS=2504;DP=17026;EAS_AF=0.3313;AMR_AF=0.3401;AFR_AF=0.1778;EUR_AF=0.2058;SAS_AF=0.3834;AA=T|||;VT=SNP
9	14495337	rs16931853	G	A	100	PASS	AC=1162;AF=0.232029;AN=5008;NS=2504;DP=18289;EAS_AF=0.3274;AMR_AF=0.2968;AFR_AF=0.1467;EUR_AF=0.1531;SAS_AF=0.2843;AA=G|||;VT=SNP
9	14495574	rs10810166	C	T	100	PASS	AC=2256;AF=0.450479;AN=5008;NS=2504;DP=14924;EAS_AF=0.4742;AMR_AF=0.5216;AFR_AF=0.5499;EUR_AF=0.2942;SAS_AF=0.4018;AA=C|||;VT=SNP
9	14496139	rs13288284	C	T	100	PASS	AC=1781;AF=0.355631;AN=5008;NS=2504;DP=17876;EAS_AF=0.2698;AMR_AF=0.3357;AFR_AF=0.559;EUR_AF=0.2555;SAS_AF=0.2863;AA=T|||;VT=SNP
9	14496808	rs4741384	C	T	100	PASS	AC=1772;AF=0.353834;AN=5008;NS=2504;DP=20344;EAS_AF=0.2698;AMR_AF=0.3357;AFR_AF=0.5552;EUR_AF=0.2555;SAS_AF=0.2822;AA=T|||;VT=SNP
9	14497423	rs4740575	C	G	100	PASS	AC=1722;AF=0.34385;AN=5008;NS=2504;DP=19967;EAS_AF=0.2688;AMR_AF=0.3314;AFR_AF=0.5227;EUR_AF=0.2565;SAS_AF=0.2781;AA=G|||;VT=SNP
9	14497865	rs13296548	T	C	100	PASS	AC=620;AF=0.123802;AN=5008;NS=2504;DP=21141;EAS_AF=0.127;AMR_AF=0.1052;AFR_AF=0.0522;EUR_AF=0.1133;SAS_AF=0.2413;AA=T|||;VT=SNP
9	14498096	rs58172969	T	C	100	PASS	AC=795;AF=0.158746;AN=5008;NS=2504;DP=22036;EAS_AF=0.1429;AMR_AF=0.1801;AFR_AF=0.3139;EUR_AF=0.0905;SAS_AF=0.0204;AA=T|||;VT=SNP
9	14498205	rs12555752	G	C	100	PASS	AC=923;AF=0.184305;AN=5008;NS=2504;DP=20792;EAS_AF=0.3224;AMR_AF=0.2651;AFR_AF=0.0068;EUR_AF=0.0994;SAS_AF=0.3119;AA=G|||;VT=SNP
9	14498336	rs191006	C	T	100	PASS	AC=4123;AF=0.823283;AN=5008;NS=2504;DP=19845;EAS_AF=0.7688;AMR_AF=0.8458;AFR_AF=0.9251;EUR_AF=0.6879;SAS_AF=0.865;AA=T|||;VT=SNP
9	14498849	rs12686726	C	T	100	PASS	AC=984;AF=0.196486;AN=5008;NS=2504;DP=9531;EAS_AF=0.1359;AMR_AF=0.2233;AFR_AF=0.4145;EUR_AF=0.1044;SAS_AF=0.0399;AA=T|||;VT=SNP
9	14499087	rs4740576	T	A	100	PASS	AC=660;AF=0.131789;AN=5008;NS=2504;DP=15530;EAS_AF=0.1319;AMR_AF=0.2075;AFR_AF=0.1263;EUR_AF=0.1402;SAS_AF=0.0767;AA=A|||;VT=SNP
9	14499256	rs73641950	T	C	100	PASS	AC=659;AF=0.131589;AN=5008;NS=2504;DP=20891;EAS_AF=0.1379;AMR_AF=0.1052;AFR_AF=0.2632;EUR_AF=0.0815;SAS_AF=0.0174;AA=T|||;VT=SNP
9	14499635	rs7852414	T	C	100	PASS	AC=1590;AF=0.317492;AN=5008;NS=2504;DP=21734;EAS_AF=0.3919;AMR_AF=0.3732;AFR_AF=0.2678;EUR_AF=0.2097;SAS_AF=0.3793;AA=T|||;VT=SNP
9	14500274	rs113526077	C	T	100	PASS	AC=154;AF=0.0307508;AN=5008;NS=2504;DP=20189;EAS_AF=0.0218;AMR_AF=0.0288;AFR_AF=0.0265;EUR_AF=0.0249;SAS_AF=0.0532;AA=C|||;VT=SNP
9	14500538	rs7848552	G	C	100	PASS	AC=1337;AF=0.266973;AN=5008;NS=2504;DP=18306;EAS_AF=0.376;AMR_AF=0.3012;AFR_AF=0.1278;EUR_AF=0.2127;SAS_AF=0.3742;AA=G|||;VT=SNP
9	14501210	rs79077843	G	T	100	PASS	AC=385;AF=0.076877;AN=5008;NS=2504;DP=18030;EAS_AF=0.0843;AMR_AF=0.0288;AFR_AF=0.0272;EUR_AF=0.0636;SAS_AF=0.184;AA=G|||;VT=SNP
9	14502896	rs117763674	C	G	100	PASS	AC=131;AF=0.0261581;AN=5008;NS=2504;DP=12243;EAS_AF=0.0218;AMR_AF=0.0245;AFR_AF=0.0083;EUR_AF=0.0209;SAS_AF=0.0613;AA=C|||;VT=SNP
9	14502969	rs74868352	A	G	100	PASS	AC=442;AF=0.0882588;AN=5008;NS=2504;DP=12720;EAS_AF=0.1498;AMR_AF=0.1153;AFR_AF=0.0787;EUR_AF=0.0855;SAS_AF=0.0215;AA=A|||;VT=SNP
9	14503138	rs445225	A	G	100	PASS	AC=2595;AF=0.518171;AN=5008;NS=2504;DP=10180;EAS_AF=0.628;AMR_AF=0.5389;AFR_AF=0.4334;EUR_AF=0.3926;SAS_AF=0.6339;AA=a|||;VT=SNP
9	14503713	rs112189683	G	A	100	PASS	AC=156;AF=0.0311502;AN=5008;NS=2504;DP=19052;EAS_AF=0.0218;AMR_AF=0.0259;AFR_AF=0.0265;EUR_AF=0.0209;SAS_AF=0.0613;AA=G|||;VT=SNP
9	14504493	rs112019968	T	C	100	PASS	AC=2510;AF=0.501198;AN=5008;NS=2504;DP=20535;EAS_AF=0.6498;AMR_AF=0.5418;AFR_AF=0.3154;EUR_AF=0.3976;SAS_AF=0.6769;AA=T|||;VT=SNP
9	14504554	rs111599429	C	G	100	PASS	AC=1000;AF=0.199681;AN=5008;NS=2504;DP=19099;EAS_AF=0.2569;AMR_AF=0.1715;AFR_AF=0.1498;EUR_AF=0.168;SAS_AF=0.2607;AA=G|||;VT=SNP
9	14504596	rs77533383	T	A	100	PASS	AC=1013;AF=0.202276;AN=5008;NS=2504;DP=18959;EAS_AF=0.2629;AMR_AF=0.1715;AFR_AF=0.1551;EUR_AF=0.168;SAS_AF=0.2607;AA=A|||;VT=SNP
9	14504757	rs7851327	T	C	100	PASS	AC=1338;AF=0.267173;AN=5008;NS=2504;DP=18843;EAS_AF=0.3839;AMR_AF=0.3415;AFR_AF=0.1286;EUR_AF=0.1789;SAS_AF=0.3722;AA=T|||;VT=SNP
9	14505861	rs4615688	C	G	100	PASS	AC=1084;AF=0.216454;AN=5008;NS=2504;DP=15923;EAS_AF=0.256;AMR_AF=0.1988;AFR_AF=0.1309;EUR_AF=0.2187;SAS_AF=0.3016;AA=G|||;VT=SNP
9	14505992	rs303739	G	C	100	PASS	AC=1152;AF=0.230032;AN=5008;NS=2504;DP=17093;EAS_AF=0.256;AMR_AF=0.2017;AFR_AF=0.1808;EUR_AF=0.2187;SAS_AF=0.3016;AA=G|||;VT=SNP
9	14507495	rs421089	A	G	100	PASS	AC=2748;AF=0.548722;AN=5008;NS=2504;DP=18105;EAS_AF=0.6419;AMR_AF=0.5965;AFR_AF=0.4244;EUR_AF=0.4672;SAS_AF=0.6708;AA=A|||;VT=SNP
9	14507860	rs6474840	G	T	100	PASS	AC=2643;AF=0.527756;AN=5008;NS=2504;DP=14294;EAS_AF=0.6409;AMR_AF=0.5922;AFR_AF=0.3533;EUR_AF=0.4642;SAS_AF=0.6667;AA=T|||;VT=SNP
9	14509049	rs499381	T	G	100	PASS	AC=2915;AF=0.582069;AN=5008;NS=2504;DP=20050;EAS_AF=0.6429;AMR_AF=0.6138;AFR_AF=0.5053;EUR_AF=0.4801;SAS_AF=0.7055;AA=T|||;VT=SNP
9	14509105	rs498591	A	T	100	PASS	AC=965;AF=0.192692;AN=5008;NS=2504;DP=20469;EAS_AF=0.1062;AMR_AF=0.1095;AFR_AF=0.2723;EUR_AF=0.1392;SAS_AF=0.2883;AA=A|||;VT=SNP
9	14510183	rs10961546	C	T	100	PASS	AC=1025;AF=0.204673;AN=5008;NS=2504;DP=18936;EAS_AF=0.129;AMR_AF=0.2219;AFR_AF=0.1997;EUR_AF=0.2952;SAS_AF=0.184;AA=C|||;VT=SNP
9	14510925	rs9886866	C	T	100	PASS	AC=2153;AF=0.429912;AN=5008;NS=2504;DP=16298;EAS_AF=0.3621;AMR_AF=0.4207;AFR_AF=0.4493;EUR_AF=0.5825;SAS_AF=0.3231;AA=C|||;VT=SNP
9	14511236	rs10738363	G	A	100	PASS	AC=2149;AF=0.429113;AN=5008;NS=2504;DP=14086;EAS_AF=0.3621;AMR_AF=0.4222;AFR_AF=0.4455;EUR_AF=0.5825;SAS_AF=0.3231;AA=A|||;VT=SNP
9	14511245	rs11793755	G	A	100	PASS	AC=1361;AF=0.271765;AN=5008;NS=2504;DP=14031;EAS_AF=0.38;AMR_AF=0.353;AFR_AF=0.1256;EUR_AF=0.2018;SAS_AF=0.3722;AA=G|||;VT=SNP
9	14511315	rs10738364	C	T	100	PASS	AC=2152;AF=0.429712;AN=5008;NS=2504;DP=13282;EAS_AF=0.3621;AMR_AF=0.4207;AFR_AF=0.4486;EUR_AF=0.5825;SAS_AF=0.3231;AA=C|||;VT=SNP
9	14511645	rs7023433	A	C	100	PASS	AC=2168;AF=0.432907;AN=5008;NS=2504;DP=14871;EAS_AF=0.3621;AMR_AF=0.4207;AFR_AF=0.4599;EUR_AF=0.5835;SAS_AF=0.3231;AA=A|||;VT=SNP
9	14511793	rs7040054	T	A	100	PASS	AC=2107;AF=0.420727;AN=5008;NS=2504;DP=16733;EAS_AF=0.3621;AMR_AF=0.4193;AFR_AF=0.4145;EUR_AF=0.5835;SAS_AF=0.3231;AA=A|||;VT=SNP
9	14511811	rs59210493	G	A	100	PASS	AC=407;AF=0.08127;AN=5008;NS=2504;DP=16419;EAS_AF=0.1518;AMR_AF=0.111;AFR_AF=0.0552;EUR_AF=0.0835;SAS_AF=0.0204;AA=G|||;VT=SNP
9	14511892	rs7040196	T	C	100	PASS	AC=1962;AF=0.391773;AN=5008;NS=2504;DP=16839;EAS_AF=0.3601;AMR_AF=0.3847;AFR_AF=0.3676;EUR_AF=0.5477;SAS_AF=0.3016;AA=T|||;VT=SNP
9	14512137	rs7855365	G	T	100	PASS	AC=4749;AF=0.948283;AN=5008;NS=2504;DP=16405;EAS_AF=0.9772;AMR_AF=0.9669;AFR_AF=0.9077;EUR_AF=0.9791;SAS_AF=0.9284;AA=T|||;VT=SNP
9	14512469	rs10756560	C	G	100	PASS	AC=1794;AF=0.358227;AN=5008;NS=2504;DP=16061;EAS_AF=0.3601;AMR_AF=0.3746;AFR_AF=0.2458;EUR_AF=0.5497;SAS_AF=0.2996;AA=C|||;VT=SNP
9	14512608	rs10756561	C	T	100	PASS	AC=3513;AF=0.701478;AN=5008;NS=2504;DP=15147;EAS_AF=0.7411;AMR_AF=0.7752;AFR_AF=0.5734;EUR_AF=0.7853;SAS_AF=0.6953;AA=T|||;VT=SNP
9	14512767	rs10738365	T	A	100	PASS	AC=1847;AF=0.36881;AN=5008;NS=2504;DP=14243;EAS_AF=0.3671;AMR_AF=0.3746;AFR_AF=0.2905;EUR_AF=0.5348;SAS_AF=0.3016;AA=T|||;VT=SNP
9	14513183	rs10738366	G	C	100	PASS	AC=3628;AF=0.724441;AN=5008;NS=2504;DP=14559;EAS_AF=0.7381;AMR_AF=0.7824;AFR_AF=0.6611;EUR_AF=0.7813;SAS_AF=0.6963;AA=C|||;VT=SNP
9	14513221	rs10738367	G	T	100	PASS	AC=3573;AF=0.713458;AN=5008;NS=2504;DP=15370;EAS_AF=0.7381;AMR_AF=0.781;AFR_AF=0.618;EUR_AF=0.7853;SAS_AF=0.6953;AA=T|||;VT=SNP
9	14513398	rs10756562	C	A	100	PASS	AC=3613;AF=0.721446;AN=5008;NS=2504;DP=14198;EAS_AF=0.7371;AMR_AF=0.7824;AFR_AF=0.6498;EUR_AF=0.7853;SAS_AF=0.6933;AA=c|||;VT=SNP
9	14513743	rs10738368	T	A	100	PASS	AC=4034;AF=0.805511;AN=5008;NS=2504;DP=16712;EAS_AF=0.8929;AMR_AF=0.8963;AFR_AF=0.7247;EUR_AF=0.8688;SAS_AF=0.6953;AA=A|||;VT=SNP
9	14514274	rs4741387	C	T	100	PASS	AC=439;AF=0.0876597;AN=5008;NS=2504;DP=16278;EAS_AF=0.1528;AMR_AF=0.1138;AFR_AF=0.0756;EUR_AF=0.0835;SAS_AF=0.0225;AA=C|||;VT=SNP
9	14514366	rs4741388	C	T	100	PASS	AC=2636;AF=0.526358;AN=5008;NS=2504;DP=17057;EAS_AF=0.4792;AMR_AF=0.5461;AFR_AF=0.5651;EUR_AF=0.6859;SAS_AF=0.3446;AA=C|||;VT=SNP
9	14514519	rs10810168	T	G	100	PASS	AC=452;AF=0.0902556;AN=5008;NS=2504;DP=18537;EAS_AF=0.0764;AMR_AF=0.1383;AFR_AF=0.0121;EUR_AF=0.1819;SAS_AF=0.0818;AA=T|||;VT=SNP
9	14514644	rs10756563	G	A	100	PASS	AC=1841;AF=0.367612;AN=5008;NS=2504;DP=18748;EAS_AF=0.3155;AMR_AF=0.379;AFR_AF=0.3306;EUR_AF=0.5288;SAS_AF=0.2975;AA=G|||;VT=SNP
9	14514715	rs7864044	A	G	100	PASS	AC=4041;AF=0.806909;AN=5008;NS=2504;DP=17171;EAS_AF=0.8948;AMR_AF=0.8963;AFR_AF=0.7239;EUR_AF=0.8688;SAS_AF=0.7014;AA=G|||;VT=SNP
9	14514783	rs10756564	C	T	100	PASS	AC=2176;AF=0.434505;AN=5008;NS=2504;DP=16248;EAS_AF=0.3175;AMR_AF=0.428;AFR_AF=0.4947;EUR_AF=0.5855;SAS_AF=0.3231;AA=T|||;VT=SNP
9	14515364	rs1318729	C	T	100	PASS	AC=3585;AF=0.715855;AN=5008;NS=2504;DP=20885;EAS_AF=0.7321;AMR_AF=0.7795;AFR_AF=0.6505;EUR_AF=0.7803;SAS_AF=0.6759;AA=T|||;VT=SNP
9	14515598	rs963659	G	C	100	PASS	AC=1380;AF=0.275559;AN=5008;NS=2504;DP=19027;EAS_AF=0.4187;AMR_AF=0.353;AFR_AF=0.1233;EUR_AF=0.1998;SAS_AF=0.3569;AA=G|||;VT=SNP
9	14515685	rs10756565	G	C	100	PASS	AC=2686;AF=0.536342;AN=5008;NS=2504;DP=20022;EAS_AF=0.4058;AMR_AF=0.4582;AFR_AF=0.584;EUR_AF=0.6481;SAS_AF=0.547;AA=C|||;VT=SNP
9	14516553	rs4142079	T	C	100	PASS	AC=1366;AF=0.272764;AN=5008;NS=2504;DP=17892;EAS_AF=0.4117;AMR_AF=0.3501;AFR_AF=0.1256;EUR_AF=0.1889;SAS_AF=0.3599;AA=T|||;VT=SNP
9	14516662	rs7858564	T	C	100	PASS	AC=1533;AF=0.30611;AN=5008;NS=2504;DP=17299;EAS_AF=0.4137;AMR_AF=0.389;AFR_AF=0.1725;EUR_AF=0.2416;SAS_AF=0.3834;AA=T|||;VT=SNP
9	14516667	rs1328006	C	T	100	PASS	AC=1809;AF=0.361222;AN=5008;NS=2504;DP=17456;EAS_AF=0.3135;AMR_AF=0.3703;AFR_AF=0.3222;EUR_AF=0.5199;SAS_AF=0.2935;AA=C|||;VT=SNP
9	14517555	rs4741389	T	C	100	PASS	AC=332;AF=0.0662939;AN=5008;NS=2504;DP=18371;EAS_AF=0.1637;AMR_AF=0.1023;AFR_AF=0.003;EUR_AF=0.0746;SAS_AF=0.0174;AA=T|||;VT=SNP
9	14517694	rs1328005	C	T	100	PASS	AC=1487;AF=0.296925;AN=5008;NS=2504;DP=16857;EAS_AF=0.4008;AMR_AF=0.3905;AFR_AF=0.1611;EUR_AF=0.2425;SAS_AF=0.363;AA=C|||;VT=SNP
9	14517979	rs1328004	T	C	100	PASS	AC=1493;AF=0.298123;AN=5008;NS=2504;DP=18431;EAS_AF=0.4018;AMR_AF=0.3905;AFR_AF=0.1611;EUR_AF=0.2435;SAS_AF=0.3671;AA=T|||;VT=SNP
9	14518110	rs10756566	G	C	100	PASS	AC=3527;AF=0.704273;AN=5008;NS=2504;DP=20037;EAS_AF=0.7222;AMR_AF=0.768;AFR_AF=0.6399;EUR_AF=0.7575;SAS_AF=0.6728;AA=G|||;VT=SNP
9	14518115	rs10756567	G	A	100	PASS	AC=3525;AF=0.703874;AN=5008;NS=2504;DP=20217;EAS_AF=0.7212;AMR_AF=0.768;AFR_AF=0.6399;EUR_AF=0.7575;SAS_AF=0.6718;AA=A|||;VT=SNP
9	14518168	rs79993262	T	C	100	PASS	AC=289;AF=0.0577077;AN=5008;NS=2504;DP=20284;EAS_AF=0.0308;AMR_AF=0.0389;AFR_AF=0.118;EUR_AF=0.0268;SAS_AF=0.0491;AA=T|||;VT=SNP
9	14518250	rs10756568	G	A	100	PASS	AC=3528;AF=0.704473;AN=5008;NS=2504;DP=18757;EAS_AF=0.7232;AMR_AF=0.768;AFR_AF=0.6399;EUR_AF=0.7575;SAS_AF=0.6728;AA=A|||;VT=SNP
9	14518264	rs10810169	A	G	100	PASS	AC=1557;AF=0.310903;AN=5008;NS=2504;DP=18780;EAS_AF=0.4008;AMR_AF=0.3919;AFR_AF=0.211;EUR_AF=0.2425;SAS_AF=0.3661;AA=G|||;VT=SNP
9	14518282	rs10756569	A	G	100	PASS	AC=3528;AF=0.704473;AN=5008;NS=2504;DP=18840;EAS_AF=0.7232;AMR_AF=0.768;AFR_AF=0.6407;EUR_AF=0.7575;SAS_AF=0.6718;AA=G|||;VT=SNP
9	14518646	rs10756570	C	T	100	PASS	AC=1489;AF=0.297324;AN=5008;NS=2504;DP=20460;EAS_AF=0.4008;AMR_AF=0.3905;AFR_AF=0.1611;EUR_AF=0.2416;SAS_AF=0.3661;AA=c|||;VT=SNP
9	14518676	rs873552	G	C	100	PASS	AC=2429;AF=0.485024;AN=5008;NS=2504;DP=20274;EAS_AF=0.4097;AMR_AF=0.4424;AFR_AF=0.3691;EUR_AF=0.6571;SAS_AF=0.5726;AA=G|||;VT=SNP
9	14518793	rs10810170	C	T	100	PASS	AC=1489;AF=0.297324;AN=5008;NS=2504;DP=19346;EAS_AF=0.4008;AMR_AF=0.3905;AFR_AF=0.1611;EUR_AF=0.2416;SAS_AF=0.3661;AA=C|||;VT=SNP
9	14518824	rs10810171	A	C	100	PASS	AC=1338;AF=0.267173;AN=5008;NS=2504;DP=19008;EAS_AF=0.3988;AMR_AF=0.3501;AFR_AF=0.1248;EUR_AF=0.1899;SAS_AF=0.3446;AA=A|||;VT=SNP
9	14518829	rs873553	A	C	100	PASS	AC=1844;AF=0.368211;AN=5008;NS=2504;DP=18681;EAS_AF=0.3244;AMR_AF=0.3718;AFR_AF=0.3306;EUR_AF=0.5199;SAS_AF=0.3057;AA=A|||;VT=SNP
9	14518985	rs7851867	G	A	100	PASS	AC=1478;AF=0.295128;AN=5008;NS=2504;DP=19992;EAS_AF=0.4008;AMR_AF=0.3876;AFR_AF=0.1604;EUR_AF=0.2356;SAS_AF=0.364;AA=G|||;VT=SNP
9	14519091	rs1887577	G	C	100	PASS	AC=1026;AF=0.204872;AN=5008;NS=2504;DP=19057;EAS_AF=0.247;AMR_AF=0.183;AFR_AF=0.121;EUR_AF=0.2157;SAS_AF=0.2791;AA=G|||;VT=SNP
9	14519160	rs7854892	C	A	100	PASS	AC=1485;AF=0.296526;AN=5008;NS=2504;DP=18340;EAS_AF=0.3978;AMR_AF=0.3905;AFR_AF=0.1611;EUR_AF=0.2416;SAS_AF=0.365;AA=A|||;VT=SNP
9	14519170	rs2382475	C	T	100	PASS	AC=3688;AF=0.736422;AN=5008;NS=2504;DP=18413;EAS_AF=0.752;AMR_AF=0.7968;AFR_AF=0.6694;EUR_AF=0.7833;SAS_AF=0.7198;AA=T|||;VT=SNP
9	14519194	rs1887578	A	C	100	PASS	AC=2308;AF=0.460863;AN=5008;NS=2504;DP=18692;EAS_AF=0.3571;AMR_AF=0.4496;AFR_AF=0.5015;EUR_AF=0.5994;SAS_AF=0.3783;AA=A|||;VT=SNP
9	14519301	rs1106726	T	C	100	PASS	AC=3549;AF=0.708666;AN=5008;NS=2504;DP=19330;EAS_AF=0.752;AMR_AF=0.7565;AFR_AF=0.6399;EUR_AF=0.7326;SAS_AF=0.6984;AA=T|||;VT=SNP
9	14520560	rs13288173	T	C	100	PASS	AC=1239;AF=0.247404;AN=5008;NS=2504;DP=19049;EAS_AF=0.248;AMR_AF=0.2017;AFR_AF=0.298;EUR_AF=0.2147;SAS_AF=0.2444;AA=T|||;VT=SNP
9	14520611	rs913417	G	A	100	PASS	AC=3479;AF=0.694688;AN=5008;NS=2504;DP=19397;EAS_AF=0.7242;AMR_AF=0.7709;AFR_AF=0.5703;EUR_AF=0.7634;SAS_AF=0.7076;AA=A|||;VT=SNP
9	14521125	rs982496	A	T	100	PASS	AC=1257;AF=0.250998;AN=5008;NS=2504;DP=20625;EAS_AF=0.245;AMR_AF=0.1974;AFR_AF=0.3177;EUR_AF=0.2147;SAS_AF=0.2423;AA=A|||;VT=SNP
9	14521391	rs4142078	G	A	100	PASS	AC=366;AF=0.0730831;AN=5008;NS=2504;DP=16159;EAS_AF=0.1597;AMR_AF=0.1023;AFR_AF=0.0348;EUR_AF=0.0746;SAS_AF=0.0133;AA=G|||;VT=SNP
9	14521614	rs16931883	T	C	100	PASS	AC=322;AF=0.0642971;AN=5008;NS=2504;DP=20223;EAS_AF=0.1597;AMR_AF=0.1009;AFR_AF=0.0023;EUR_AF=0.0746;SAS_AF=0.0133;AA=T|||;VT=SNP
9	14523500	rs10961552	A	G	100	PASS	AC=1828;AF=0.365016;AN=5008;NS=2504;DP=16896;EAS_AF=0.3264;AMR_AF=0.3674;AFR_AF=0.3343;EUR_AF=0.508;SAS_AF=0.2975;AA=A|||;VT=SNP
9	14523816	rs16931886	C	T	100	PASS	AC=324;AF=0.0646965;AN=5008;NS=2504;DP=19497;EAS_AF=0.1607;AMR_AF=0.1009;AFR_AF=0.0023;EUR_AF=0.0746;SAS_AF=0.0143;AA=A|||;VT=SNP
9	14524438	rs927969	C	A	100	PASS	AC=4406;AF=0.879792;AN=5008;NS=2504;DP=18466;EAS_AF=0.9683;AMR_AF=0.9135;AFR_AF=0.7315;EUR_AF=0.9215;SAS_AF=0.9223;AA=C|||;VT=SNP
9	14524784	rs4741390	A	G	100	PASS	AC=1395;AF=0.278554;AN=5008;NS=2504;DP=17955;EAS_AF=0.4196;AMR_AF=0.3501;AFR_AF=0.1263;EUR_AF=0.1998;SAS_AF=0.3691;AA=A|||;VT=SNP
9	14525980	rs913418	C	T	100	PASS	AC=2242;AF=0.447684;AN=5008;NS=2504;DP=17962;EAS_AF=0.3274;AMR_AF=0.4496;AFR_AF=0.4864;EUR_AF=0.5905;SAS_AF=0.3712;AA=C|||;VT=SNP
9	14526116	rs1410300	C	T	100	PASS	AC=2244;AF=0.448083;AN=5008;NS=2504;DP=19069;EAS_AF=0.3274;AMR_AF=0.4481;AFR_AF=0.4871;EUR_AF=0.5924;SAS_AF=0.3712;AA=C|||;VT=SNP
9	14526119	rs1410299	G	C	100	PASS	AC=2244;AF=0.448083;AN=5008;NS=2504;DP=18900;EAS_AF=0.3274;AMR_AF=0.4481;AFR_AF=0.4871;EUR_AF=0.5924;SAS_AF=0.3712;AA=G|||;VT=SNP
9	14527083	rs10961553	G	T	100	PASS	AC=2082;AF=0.415735;AN=5008;NS=2504;DP=18246;EAS_AF=0.3075;AMR_AF=0.4179;AFR_AF=0.4871;EUR_AF=0.5427;SAS_AF=0.2986;AA=T|||;VT=SNP
9	14527686	rs7024897	T	C	100	PASS	AC=2092;AF=0.417732;AN=5008;NS=2504;DP=15133;EAS_AF=0.3353;AMR_AF=0.4107;AFR_AF=0.444;EUR_AF=0.5417;SAS_AF=0.3446;AA=T|||;VT=SNP
9	14528513	rs4142080	C	T	100	PASS	AC=3653;AF=0.729433;AN=5008;NS=2504;DP=17549;EAS_AF=0.752;AMR_AF=0.7911;AFR_AF=0.6589;EUR_AF=0.7654;SAS_AF=0.7209;AA=T|||;VT=SNP
9	14528901	rs4142081	T	C	100	PASS	AC=1873;AF=0.374002;AN=5008;NS=2504;DP=17733;EAS_AF=0.4484;AMR_AF=0.4251;AFR_AF=0.3298;EUR_AF=0.2584;SAS_AF=0.4397;AA=C|||;VT=SNP
9	14528981	rs74655711	A	G	100	PASS	AC=328;AF=0.0654952;AN=5008;NS=2504;DP=18559;EAS_AF=0.1647;AMR_AF=0.1009;AFR_AF=0.0023;EUR_AF=0.0746;SAS_AF=0.0143;AA=A|||;VT=SNP
9	14529623	rs10810172	T	C	100	PASS	AC=869;AF=0.173522;AN=5008;NS=2504;DP=17022;EAS_AF=0.13;AMR_AF=0.2017;AFR_AF=0.1694;EUR_AF=0.2465;SAS_AF=0.1288;AA=T|||;VT=SNP
9	14529836	rs12376530	A	C	100	PASS	AC=1923;AF=0.383986;AN=5008;NS=2504;DP=18028;EAS_AF=0.4593;AMR_AF=0.4265;AFR_AF=0.3555;EUR_AF=0.2604;SAS_AF=0.4417;AA=A|||;VT=SNP
9	14530882	rs10810173	A	G	100	PASS	AC=3286;AF=0.65615;AN=5008;NS=2504;DP=20987;EAS_AF=0.7312;AMR_AF=0.7334;AFR_AF=0.466;EUR_AF=0.7336;SAS_AF=0.7014;AA=A|||;VT=SNP
9	14531244	rs10961554	C	T	100	PASS	AC=1331;AF=0.265775;AN=5008;NS=2504;DP=19903;EAS_AF=0.375;AMR_AF=0.3429;AFR_AF=0.1286;EUR_AF=0.1869;SAS_AF=0.365;AA=C|||;VT=SNP
9	14531672	rs34561351	T	G	100	PASS	AC=575;AF=0.114816;AN=5008;NS=2504;DP=13869;EAS_AF=0.0903;AMR_AF=0.0836;AFR_AF=0.0121;EUR_AF=0.165;SAS_AF=0.2495;AA=T|||;VT=SNP
9	14532236	rs13284733	G	A	100	PASS	AC=2458;AF=0.490815;AN=5008;NS=2504;DP=13797;EAS_AF=0.2341;AMR_AF=0.3761;AFR_AF=0.7057;EUR_AF=0.494;SAS_AF=0.5429;AA=A|||;VT=SNP
9	14533229	rs7027431	T	C	100	PASS	AC=1137;AF=0.227037;AN=5008;NS=2504;DP=17209;EAS_AF=0.3512;AMR_AF=0.2493;AFR_AF=0.1172;EUR_AF=0.1412;SAS_AF=0.32;AA=T|||;VT=SNP
9	14533251	rs7042232	G	A	100	PASS	AC=2162;AF=0.431709;AN=5008;NS=2504;DP=17141;EAS_AF=0.7232;AMR_AF=0.4827;AFR_AF=0.2231;EUR_AF=0.3698;SAS_AF=0.4407;AA=A|||;VT=SNP
9	14533584	rs10961555	G	C	100	PASS	AC=1099;AF=0.219449;AN=5008;NS=2504;DP=15289;EAS_AF=0.374;AMR_AF=0.2522;AFR_AF=0.118;EUR_AF=0.2654;SAS_AF=0.1268;AA=G|||;VT=SNP
9	14533850	rs75891945	G	A	100	PASS	AC=277;AF=0.0553115;AN=5008;NS=2504;DP=18188;EAS_AF=0.124;AMR_AF=0.098;AFR_AF=0.0023;EUR_AF=0.0696;SAS_AF=0.0112;AA=G|||;VT=SNP
9	14533865	rs6474842	C	T	100	PASS	AC=1303;AF=0.260184;AN=5008;NS=2504;DP=18692;EAS_AF=0.1696;AMR_AF=0.3213;AFR_AF=0.2413;EUR_AF=0.3131;SAS_AF=0.2812;AA=C|||;VT=SNP
9	14534103	rs7046317	G	A	100	PASS	AC=2556;AF=0.510383;AN=5008;NS=2504;DP=17604;EAS_AF=0.5437;AMR_AF=0.5821;AFR_AF=0.4433;EUR_AF=0.5984;SAS_AF=0.4254;AA=G|||;VT=SNP
9	14534422	rs12003861	C	G	100	PASS	AC=3290;AF=0.656949;AN=5008;NS=2504;DP=18520;EAS_AF=0.622;AMR_AF=0.7032;AFR_AF=0.5189;EUR_AF=0.6769;SAS_AF=0.8262;AA=G|||;VT=SNP
9	14534505	rs10756571	C	T	100	PASS	AC=3184;AF=0.635783;AN=5008;NS=2504;DP=18646;EAS_AF=0.619;AMR_AF=0.696;AFR_AF=0.4463;EUR_AF=0.6769;SAS_AF=0.8241;AA=C|||;VT=SNP
9	14534704	rs1556028	C	T	100	PASS	AC=3095;AF=0.618011;AN=5008;NS=2504;DP=17144;EAS_AF=0.5208;AMR_AF=0.5836;AFR_AF=0.6006;EUR_AF=0.7276;SAS_AF=0.6534;AA=T|||;VT=SNP
9	14534731	rs10756572	G	A	100	PASS	AC=727;AF=0.145168;AN=5008;NS=2504;DP=17239;EAS_AF=0.248;AMR_AF=0.1383;AFR_AF=0.0356;EUR_AF=0.2068;SAS_AF=0.1288;AA=G|||;VT=SNP
9	14535021	rs2182855	A	T	100	PASS	AC=647;AF=0.129193;AN=5008;NS=2504;DP=20030;EAS_AF=0.1002;AMR_AF=0.1138;AFR_AF=0.0151;EUR_AF=0.2087;SAS_AF=0.2423;AA=A|||;VT=SNP
9	14535112	rs34375507	C	T	100	PASS	AC=929;AF=0.185503;AN=5008;NS=2504;DP=19399;EAS_AF=0.1022;AMR_AF=0.1484;AFR_AF=0.152;EUR_AF=0.2584;SAS_AF=0.2679;AA=C|||;VT=SNP
9	14535119	rs34361301	T	C	100	PASS	AC=939;AF=0.1875;AN=5008;NS=2504;DP=19445;EAS_AF=0.1032;AMR_AF=0.1499;AFR_AF=0.1581;EUR_AF=0.2584;SAS_AF=0.2679;AA=C|||;VT=SNP
9	14535410	rs35055912	C	T	100	PASS	AC=977;AF=0.195088;AN=5008;NS=2504;DP=19555;EAS_AF=0.2222;AMR_AF=0.2046;AFR_AF=0.0643;EUR_AF=0.2734;SAS_AF=0.2566;AA=T|||;VT=SNP
9	14535880	rs1328001	T	A	100	PASS	AC=1248;AF=0.249201;AN=5008;NS=2504;DP=19141;EAS_AF=0.1667;AMR_AF=0.304;AFR_AF=0.23;EUR_AF=0.2873;SAS_AF=0.2822;AA=T|||;VT=SNP
9	14535957	rs10810175	G	A	100	PASS	AC=1269;AF=0.253395;AN=5008;NS=2504;DP=20444;EAS_AF=0.1667;AMR_AF=0.304;AFR_AF=0.2458;EUR_AF=0.2873;SAS_AF=0.2822;AA=G|||;VT=SNP
9	14536273	rs10961556	G	A	100	PASS	AC=1051;AF=0.209864;AN=5008;NS=2504;DP=19812;EAS_AF=0.1667;AMR_AF=0.2651;AFR_AF=0.1899;EUR_AF=0.2157;SAS_AF=0.2362;AA=G|||;VT=SNP
9	14536315	rs12379841	G	A	100	PASS	AC=2022;AF=0.403754;AN=5008;NS=2504;DP=20961;EAS_AF=0.4514;AMR_AF=0.3026;AFR_AF=0.4062;EUR_AF=0.3201;SAS_AF=0.5092;AA=A|||;VT=SNP
9	14536379	rs2039051	C	T	100	PASS	AC=2100;AF=0.419329;AN=5008;NS=2504;DP=20408;EAS_AF=0.3175;AMR_AF=0.5432;AFR_AF=0.413;EUR_AF=0.4901;SAS_AF=0.3722;AA=T|||;VT=SNP
9	14536543	rs2039050	G	A	100	PASS	AC=1238;AF=0.247204;AN=5008;NS=2504;DP=20401;EAS_AF=0.1667;AMR_AF=0.3026;AFR_AF=0.2277;EUR_AF=0.2823;SAS_AF=0.2812;AA=G|||;VT=SNP
9	14536630	rs72702964	G	A	100	PASS	AC=184;AF=0.0367412;AN=5008;NS=2504;DP=20854;EAS_AF=0.0069;AMR_AF=0.0778;AFR_AF=0.0113;EUR_AF=0.0706;SAS_AF=0.0378;AA=G|||;VT=SNP
9	14536750	rs2039049	C	T	100	PASS	AC=2507;AF=0.500599;AN=5008;NS=2504;DP=20307;EAS_AF=0.4167;AMR_AF=0.5836;AFR_AF=0.4523;EUR_AF=0.6113;SAS_AF=0.4796;AA=C|||;VT=SNP
9	14537063	rs17713843	G	A	100	PASS	AC=200;AF=0.0399361;AN=5008;NS=2504;DP=20485;EAS_AF=0.0069;AMR_AF=0.0778;AFR_AF=0.0234;EUR_AF=0.0706;SAS_AF=0.0378;AA=G|||;VT=SNP
9	14537386	rs4741394	T	G	100	PASS	AC=3817;AF=0.762181;AN=5008;NS=2504;DP=19435;EAS_AF=0.756;AMR_AF=0.8473;AFR_AF=0.671;EUR_AF=0.7475;SAS_AF=0.8466;AA=G|||;VT=SNP
9	14538257	rs2182856	T	C	100	PASS	AC=2209;AF=0.441094;AN=5008;NS=2504;DP=17943;EAS_AF=0.5923;AMR_AF=0.4683;AFR_AF=0.2988;EUR_AF=0.4443;SAS_AF=0.455;AA=C|||;VT=SNP
9	14538445	rs2149103	C	T	100	PASS	AC=842;AF=0.168131;AN=5008;NS=2504;DP=18068;EAS_AF=0.3284;AMR_AF=0.17;AFR_AF=0.062;EUR_AF=0.0755;SAS_AF=0.2403;AA=C|||;VT=SNP
9	14538577	rs10961558	G	A	100	PASS	AC=1049;AF=0.209465;AN=5008;NS=2504;DP=15096;EAS_AF=0.3284;AMR_AF=0.1758;AFR_AF=0.2179;EUR_AF=0.0746;SAS_AF=0.2382;AA=A|||;VT=SNP
9	14539758	rs10961560	A	G	100	PASS	AC=711;AF=0.141973;AN=5008;NS=2504;DP=19195;EAS_AF=0.1151;AMR_AF=0.0605;AFR_AF=0.1573;EUR_AF=0.1093;SAS_AF=0.2403;AA=A|||;VT=SNP
9	14539850	rs10114240	G	T	100	PASS	AC=3038;AF=0.606629;AN=5008;NS=2504;DP=17913;EAS_AF=0.4325;AMR_AF=0.6499;AFR_AF=0.6097;EUR_AF=0.7525;SAS_AF=0.6012;AA=T|||;VT=SNP
9	14539899	rs4741395	G	C	100	PASS	AC=4278;AF=0.854233;AN=5008;NS=2504;DP=16955;EAS_AF=0.7788;AMR_AF=0.9251;AFR_AF=0.8245;EUR_AF=0.8648;SAS_AF=0.911;AA=C|||;VT=SNP
9	14539909	rs10810176	A	C	100	PASS	AC=1580;AF=0.315495;AN=5008;NS=2504;DP=16863;EAS_AF=0.2827;AMR_AF=0.2594;AFR_AF=0.3729;EUR_AF=0.3439;SAS_AF=0.2822;AA=A|||;VT=SNP
9	14539938	rs4741396	G	T	100	PASS	AC=1205;AF=0.240615;AN=5008;NS=2504;DP=16640;EAS_AF=0.3333;AMR_AF=0.2695;AFR_AF=0.2141;EUR_AF=0.1113;SAS_AF=0.2935;AA=G|||;VT=SNP
9	14540362	rs4741397	G	A	100	PASS	AC=2293;AF=0.457867;AN=5008;NS=2504;DP=15211;EAS_AF=0.5913;AMR_AF=0.3977;AFR_AF=0.4024;EUR_AF=0.335;SAS_AF=0.5644;AA=G|||;VT=SNP
9	14540444	rs4741398	G	T	100	PASS	AC=3369;AF=0.672724;AN=5008;NS=2504;DP=14672;EAS_AF=0.6637;AMR_AF=0.8588;AFR_AF=0.5182;EUR_AF=0.7565;SAS_AF=0.6728;AA=T|||;VT=SNP
9	14540474	rs4741399	G	A	100	PASS	AC=4127;AF=0.824081;AN=5008;NS=2504;DP=14329;EAS_AF=0.7788;AMR_AF=0.9179;AFR_AF=0.7141;EUR_AF=0.8648;SAS_AF=0.911;AA=A|||;VT=SNP
9	14540491	rs4741400	C	T	100	PASS	AC=4274;AF=0.853435;AN=5008;NS=2504;DP=14587;EAS_AF=0.7788;AMR_AF=0.9251;AFR_AF=0.8215;EUR_AF=0.8648;SAS_AF=0.911;AA=T|||;VT=SNP
9	14540539	rs7847421	G	A	100	PASS	AC=4278;AF=0.854233;AN=5008;NS=2504;DP=15549;EAS_AF=0.7788;AMR_AF=0.9251;AFR_AF=0.8253;EUR_AF=0.8638;SAS_AF=0.911;AA=A|||;VT=SNP
9	14540625	rs7847342	C	A	100	PASS	AC=1516;AF=0.302716;AN=5008;NS=2504;DP=15070;EAS_AF=0.1647;AMR_AF=0.3977;AFR_AF=0.2663;EUR_AF=0.4105;SAS_AF=0.316;AA=A|||;VT=SNP
9	14540712	rs10810177	T	G	100	PASS	AC=797;AF=0.159145;AN=5008;NS=2504;DP=14690;EAS_AF=0.1151;AMR_AF=0.0605;AFR_AF=0.2247;EUR_AF=0.1074;SAS_AF=0.2393;AA=T|||;VT=SNP
9	14540818	rs7847828	G	A	100	PASS	AC=2699;AF=0.538938;AN=5008;NS=2504;DP=14904;EAS_AF=0.5238;AMR_AF=0.7003;AFR_AF=0.3911;EUR_AF=0.6054;SAS_AF=0.5716;AA=A|||;VT=SNP
9	14540908	rs7863208	T	C	100	PASS	AC=4299;AF=0.858427;AN=5008;NS=2504;DP=14953;EAS_AF=0.7798;AMR_AF=0.9308;AFR_AF=0.8298;EUR_AF=0.8728;SAS_AF=0.9121;AA=T|||;VT=SNP
9	14541123	rs10961561	A	G	100	PASS	AC=1534;AF=0.30631;AN=5008;NS=2504;DP=18010;EAS_AF=0.248;AMR_AF=0.2262;AFR_AF=0.4304;EUR_AF=0.2734;SAS_AF=0.2894;AA=A|||;VT=SNP
9	14541236	rs7850989	C	T	100	PASS	AC=3644;AF=0.727636;AN=5008;NS=2504;DP=16990;EAS_AF=0.6508;AMR_AF=0.7003;AFR_AF=0.7678;EUR_AF=0.835;SAS_AF=0.6616;AA=T|||;VT=SNP
9	14542266	rs72702973	G	A	100	PASS	AC=713;AF=0.142372;AN=5008;NS=2504;DP=19946;EAS_AF=0.1359;AMR_AF=0.121;AFR_AF=0.27;EUR_AF=0.0865;SAS_AF=0.0491;AA=A|||;VT=SNP
9	14542382	rs10756573	C	G	100	PASS	AC=2370;AF=0.473243;AN=5008;NS=2504;DP=18824;EAS_AF=0.2946;AMR_AF=0.5216;AFR_AF=0.3646;EUR_AF=0.6402;SAS_AF=0.5982;AA=C|||;VT=SNP
9	14542493	rs7027765	G	C	100	PASS	AC=2386;AF=0.476438;AN=5008;NS=2504;DP=19147;EAS_AF=0.5952;AMR_AF=0.4308;AFR_AF=0.5303;EUR_AF=0.3082;SAS_AF=0.4867;AA=C|||;VT=SNP
9	14542844	rs58740874	G	C	100	PASS	AC=711;AF=0.141973;AN=5008;NS=2504;DP=20080;EAS_AF=0.249;AMR_AF=0.1196;AFR_AF=0.0749;EUR_AF=0.1948;SAS_AF=0.0838;AA=G|||;VT=SNP
9	14543181	rs16931920	A	C	100	PASS	AC=255;AF=0.0509185;AN=5008;NS=2504;DP=17535;EAS_AF=0.0903;AMR_AF=0.0893;AFR_AF=0.0038;EUR_AF=0.0765;SAS_AF=0.0204;AA=A|||;VT=SNP
9	14543216	rs11789001	T	C	100	PASS	AC=798;AF=0.159345;AN=5008;NS=2504;DP=17310;EAS_AF=0.2778;AMR_AF=0.1801;AFR_AF=0.0764;EUR_AF=0.2207;SAS_AF=0.0716;AA=T|||;VT=SNP
9	14543340	rs927970	T	G	100	PASS	AC=4788;AF=0.95607;AN=5008;NS=2504;DP=17901;EAS_AF=0.9911;AMR_AF=0.9467;AFR_AF=0.9523;EUR_AF=0.9076;SAS_AF=0.9816;AA=G|||;VT=SNP
9	14543548	rs927971	T	C	100	PASS	AC=1283;AF=0.25619;AN=5008;NS=2504;DP=18400;EAS_AF=0.2966;AMR_AF=0.1873;AFR_AF=0.4531;EUR_AF=0.1918;SAS_AF=0.0634;AA=T|||;VT=SNP
9	14543658	rs10756574	G	C	100	PASS	AC=2227;AF=0.444688;AN=5008;NS=2504;DP=20494;EAS_AF=0.4851;AMR_AF=0.4524;AFR_AF=0.4569;EUR_AF=0.3966;SAS_AF=0.4305;AA=G|||;VT=SNP
9	14543809	rs10756575	T	C	100	PASS	AC=1931;AF=0.385583;AN=5008;NS=2504;DP=21440;EAS_AF=0.6121;AMR_AF=0.2939;AFR_AF=0.385;EUR_AF=0.1938;SAS_AF=0.4151;AA=T|||;VT=SNP
9	14543884	rs10961562	A	G	100	PASS	AC=827;AF=0.165136;AN=5008;NS=2504;DP=19241;EAS_AF=0.2649;AMR_AF=0.1282;AFR_AF=0.115;EUR_AF=0.2435;SAS_AF=0.0757;AA=A|||;VT=SNP
9	14544555	rs2149104	A	G	100	PASS	AC=1439;AF=0.28734;AN=5008;NS=2504;DP=20330;EAS_AF=0.619;AMR_AF=0.2709;AFR_AF=0.0673;EUR_AF=0.172;SAS_AF=0.3732;AA=A|||;VT=SNP
9	14544560	rs7863660	A	G	100	PASS	AC=1331;AF=0.265775;AN=5008;NS=2504;DP=20614;EAS_AF=0.0357;AMR_AF=0.1715;AFR_AF=0.6543;EUR_AF=0.1968;SAS_AF=0.1155;AA=A|||;VT=SNP
9	14544731	rs7850284	T	C	100	PASS	AC=2980;AF=0.595048;AN=5008;NS=2504;DP=20457;EAS_AF=0.7133;AMR_AF=0.5187;AFR_AF=0.7284;EUR_AF=0.4404;SAS_AF=0.5061;AA=C|||;VT=SNP
9	14545129	rs73403897	G	A	100	PASS	AC=305;AF=0.0609026;AN=5008;NS=2504;DP=20080;EAS_AF=0.0288;AMR_AF=0.0504;AFR_AF=0.1036;EUR_AF=0.0825;SAS_AF=0.0215;AA=G|||;VT=SNP
9	14545260	rs10961563	C	T	100	PASS	AC=962;AF=0.192093;AN=5008;NS=2504;DP=18689;EAS_AF=0.374;AMR_AF=0.2205;AFR_AF=0.0424;EUR_AF=0.0686;SAS_AF=0.3139;AA=C|||;VT=SNP
9	14545879	rs4741401	T	C	100	PASS	AC=495;AF=0.0988419;AN=5008;NS=2504;DP=14307;EAS_AF=0.0635;AMR_AF=0.1239;AFR_AF=0.1778;EUR_AF=0.0905;SAS_AF=0.0194;AA=T|||;VT=SNP
9	14546071	rs9987778	A	C	100	PASS	AC=1410;AF=0.28155;AN=5008;NS=2504;DP=19109;EAS_AF=0.4216;AMR_AF=0.2767;AFR_AF=0.1997;EUR_AF=0.172;SAS_AF=0.364;AA=A|||;VT=SNP
9	14546132	rs4741402	C	T	100	PASS	AC=222;AF=0.0443291;AN=5008;NS=2504;DP=18393;EAS_AF=0.0615;AMR_AF=0.0865;AFR_AF=0.0038;EUR_AF=0.0765;SAS_AF=0.0184;AA=C|||;VT=SNP
9	14546781	rs116890495	T	C	100	PASS	AC=435;AF=0.086861;AN=5008;NS=2504;DP=19352;EAS_AF=0.2371;AMR_AF=0.0476;AFR_AF=0.0189;EUR_AF=0.1024;SAS_AF=0.0358;AA=T|||;VT=SNP
9	14547370	rs148084279	G	A	100	PASS	AC=115;AF=0.0229633;AN=5008;NS=2504;DP=17036;EAS_AF=0.005;AMR_AF=0.036;AFR_AF=0.0076;EUR_AF=0.0298;SAS_AF=0.046;AA=G|||;VT=SNP
9	14547493	rs12348260	A	C	100	PASS	AC=396;AF=0.0790735;AN=5008;NS=2504;DP=20021;EAS_AF=0.0298;AMR_AF=0.121;AFR_AF=0.118;EUR_AF=0.1024;SAS_AF=0.0235;AA=A|||;VT=SNP
9	14547556	rs10810178	T	C	100	PASS	AC=1014;AF=0.202476;AN=5008;NS=2504;DP=20204;EAS_AF=0.3869;AMR_AF=0.1556;AFR_AF=0.084;EUR_AF=0.0716;SAS_AF=0.3405;AA=T|||;VT=SNP
9	14547633	rs12002454	T	C	100	PASS	AC=592;AF=0.118211;AN=5008;NS=2504;DP=19974;EAS_AF=0.0635;AMR_AF=0.1282;AFR_AF=0.2504;EUR_AF=0.0875;SAS_AF=0.0204;AA=T|||;VT=SNP
9	14548123	rs12340414	G	A	100	PASS	AC=367;AF=0.0732827;AN=5008;NS=2504;DP=19507;EAS_AF=0.0298;AMR_AF=0.1124;AFR_AF=0.1225;EUR_AF=0.0765;SAS_AF=0.0204;AA=G|||;VT=SNP
9	14548268	rs10961565	G	C	100	PASS	AC=975;AF=0.194688;AN=5008;NS=2504;DP=19542;EAS_AF=0.372;AMR_AF=0.1556;AFR_AF=0.0741;EUR_AF=0.0716;SAS_AF=0.3292;AA=G|||;VT=SNP
9	14548852	rs3736996	C	T	100	PASS	AC=400;AF=0.0798722;AN=5008;NS=2504;DP=18082;EAS_AF=0.2192;AMR_AF=0.0476;AFR_AF=0.0091;EUR_AF=0.1014;SAS_AF=0.0327;AA=C|||;VT=SNP
9	14549221	rs12156497	C	G	100	PASS	AC=717;AF=0.143171;AN=5008;NS=2504;DP=17319;EAS_AF=0.2252;AMR_AF=0.0994;AFR_AF=0.1089;EUR_AF=0.159;SAS_AF=0.1196;AA=G|||;VT=SNP
9	14549768	rs12346695	T	A	100	PASS	AC=451;AF=0.0900559;AN=5008;NS=2504;DP=16497;EAS_AF=0.0308;AMR_AF=0.1095;AFR_AF=0.1974;EUR_AF=0.0616;SAS_AF=0.0215;AA=T|||;VT=SNP
9	14550138	rs10491772	A	G	100	PASS	AC=762;AF=0.152157;AN=5008;NS=2504;DP=15386;EAS_AF=0.0883;AMR_AF=0.2968;AFR_AF=0.0166;EUR_AF=0.3121;SAS_AF=0.1339;AA=A|||;VT=SNP
9	14552236	rs1327999	T	C	100	PASS	AC=1161;AF=0.231829;AN=5008;NS=2504;DP=15324;EAS_AF=0.37;AMR_AF=0.1571;AFR_AF=0.2224;EUR_AF=0.0626;SAS_AF=0.3292;AA=T|||;VT=SNP
9	14552292	rs1536647	T	G	100	PASS	AC=4359;AF=0.870407;AN=5008;NS=2504;DP=17511;EAS_AF=0.9325;AMR_AF=0.8617;AFR_AF=0.7557;EUR_AF=0.8668;SAS_AF=0.9714;AA=T|||;VT=SNP
9	14552436	rs59475312	C	G	100	PASS	AC=485;AF=0.096845;AN=5008;NS=2504;DP=17453;EAS_AF=0.0308;AMR_AF=0.1369;AFR_AF=0.1725;EUR_AF=0.1083;SAS_AF=0.0225;AA=C|||;VT=SNP
9	14552747	rs147493190	A	G	100	PASS	AC=143;AF=0.0285543;AN=5008;NS=2504;DP=20422;EAS_AF=0.005;AMR_AF=0.036;AFR_AF=0.0083;EUR_AF=0.0408;SAS_AF=0.0624;AA=A|||;VT=SNP
9	14552912	rs79529745	T	A	100	PASS	AC=388;AF=0.077476;AN=5008;NS=2504;DP=19411;EAS_AF=0.2103;AMR_AF=0.0476;AFR_AF=0.0113;EUR_AF=0.1004;SAS_AF=0.0276;AA=T|||;VT=SNP
9	14552979	rs7875776	G	A	100	PASS	AC=467;AF=0.0932508;AN=5008;NS=2504;DP=19047;EAS_AF=0.1994;AMR_AF=0.049;AFR_AF=0.0779;EUR_AF=0.1014;SAS_AF=0.0276;AA=A|||;VT=SNP
9	14553629	rs77276988	G	C	100	PASS	AC=383;AF=0.0764776;AN=5008;NS=2504;DP=18920;EAS_AF=0.1974;AMR_AF=0.0504;AFR_AF=0.0159;EUR_AF=0.1004;SAS_AF=0.0276;AA=C|||;VT=SNP
9	14553690	rs117207500	C	T	100	PASS	AC=371;AF=0.0740815;AN=5008;NS=2504;DP=17737;EAS_AF=0.1974;AMR_AF=0.0476;AFR_AF=0.0091;EUR_AF=0.0994;SAS_AF=0.0276;AA=T|||;VT=SNP
9	14553955	rs7022099	A	G	100	PASS	AC=2891;AF=0.577276;AN=5008;NS=2504;DP=17734;EAS_AF=0.6974;AMR_AF=0.5072;AFR_AF=0.7095;EUR_AF=0.4076;SAS_AF=0.499;AA=G|||;VT=SNP
9	14554035	rs10961569	G	C	100	PASS	AC=914;AF=0.182508;AN=5008;NS=2504;DP=16497;EAS_AF=0.3839;AMR_AF=0.1527;AFR_AF=0.0272;EUR_AF=0.0606;SAS_AF=0.3313;AA=G|||;VT=SNP
9	14554211	rs16931956	C	T	100	PASS	AC=469;AF=0.0936502;AN=5008;NS=2504;DP=20443;EAS_AF=0.0595;AMR_AF=0.1138;AFR_AF=0.1694;EUR_AF=0.0805;SAS_AF=0.0256;AA=C|||;VT=SNP
9	14554278	rs79924102	T	C	100	PASS	AC=223;AF=0.0445288;AN=5008;NS=2504;DP=19518;EAS_AF=0.0595;AMR_AF=0.0865;AFR_AF=0.0038;EUR_AF=0.0736;SAS_AF=0.0245;AA=T|||;VT=SNP
9	14554281	rs7025595	A	C	100	PASS	AC=2444;AF=0.488019;AN=5008;NS=2504;DP=19456;EAS_AF=0.6359;AMR_AF=0.4092;AFR_AF=0.5295;EUR_AF=0.341;SAS_AF=0.4867;AA=A|||;VT=SNP
9	14555006	rs34775689	T	A	100	PASS	AC=430;AF=0.0858626;AN=5008;NS=2504;DP=18794;EAS_AF=0.0218;AMR_AF=0.0519;AFR_AF=0.1694;EUR_AF=0.0567;SAS_AF=0.093;AA=T|||;VT=SNP
9	14555342	rs80131428	G	A	100	PASS	AC=924;AF=0.184505;AN=5008;NS=2504;DP=17777;EAS_AF=0.3879;AMR_AF=0.1527;AFR_AF=0.0408;EUR_AF=0.0606;SAS_AF=0.319;AA=G|||;VT=SNP
9	14555896	rs7047109	T	C	100	PASS	AC=624;AF=0.124601;AN=5008;NS=2504;DP=21096;EAS_AF=0.0308;AMR_AF=0.1599;AFR_AF=0.2587;EUR_AF=0.1163;SAS_AF=0.0235;AA=T|||;VT=SNP
9	14555961	rs7047216	T	G	100	PASS	AC=626;AF=0.125;AN=5008;NS=2504;DP=19135;EAS_AF=0.0308;AMR_AF=0.1599;AFR_AF=0.2595;EUR_AF=0.1163;SAS_AF=0.0245;AA=T|||;VT=SNP
9	14556438	rs4741403	T	C	100	PASS	AC=2836;AF=0.566294;AN=5008;NS=2504;DP=17753;EAS_AF=0.7242;AMR_AF=0.4755;AFR_AF=0.702;EUR_AF=0.3837;SAS_AF=0.4724;AA=C|||;VT=SNP
9	14556453	rs79561445	A	G	100	PASS	AC=971;AF=0.19389;AN=5008;NS=2504;DP=17902;EAS_AF=0.4296;AMR_AF=0.1527;AFR_AF=0.0424;EUR_AF=0.0606;SAS_AF=0.3221;AA=A|||;VT=SNP
9	14556477	rs12553243	G	A	100	PASS	AC=971;AF=0.19389;AN=5008;NS=2504;DP=18616;EAS_AF=0.4296;AMR_AF=0.1527;AFR_AF=0.0424;EUR_AF=0.0606;SAS_AF=0.3221;AA=G|||;VT=SNP
9	14556625	rs4741404	A	G	100	PASS	AC=2854;AF=0.569888;AN=5008;NS=2504;DP=20866;EAS_AF=0.745;AMR_AF=0.5072;AFR_AF=0.649;EUR_AF=0.4066;SAS_AF=0.4949;AA=A|||;VT=SNP
9	14556659	rs10756576	A	G	100	PASS	AC=2463;AF=0.491813;AN=5008;NS=2504;DP=21270;EAS_AF=0.6845;AMR_AF=0.415;AFR_AF=0.5212;EUR_AF=0.337;SAS_AF=0.4673;AA=A|||;VT=SNP
9	14557418	rs12553607	C	T	100	PASS	AC=1025;AF=0.204673;AN=5008;NS=2504;DP=18080;EAS_AF=0.4296;AMR_AF=0.1556;AFR_AF=0.0696;EUR_AF=0.0606;SAS_AF=0.3384;AA=T|||;VT=SNP
9	14557504	rs16931969	C	T	100	PASS	AC=986;AF=0.196885;AN=5008;NS=2504;DP=18310;EAS_AF=0.4296;AMR_AF=0.1556;AFR_AF=0.0408;EUR_AF=0.0606;SAS_AF=0.3374;AA=T|||;VT=SNP
9	14557622	rs16931970	T	C	100	PASS	AC=987;AF=0.197085;AN=5008;NS=2504;DP=18555;EAS_AF=0.4296;AMR_AF=0.1556;AFR_AF=0.0408;EUR_AF=0.0616;SAS_AF=0.3374;AA=T|||;VT=SNP
9	14557638	rs16931971	T	C	100	PASS	AC=224;AF=0.0447284;AN=5008;NS=2504;DP=18756;EAS_AF=0.0595;AMR_AF=0.0865;AFR_AF=0.0038;EUR_AF=0.0746;SAS_AF=0.0245;AA=T|||;VT=SNP
9	14557801	rs10961570	C	T	100	PASS	AC=986;AF=0.196885;AN=5008;NS=2504;DP=20251;EAS_AF=0.4296;AMR_AF=0.1556;AFR_AF=0.0408;EUR_AF=0.0606;SAS_AF=0.3374;AA=T|||;VT=SNP
9	14557806	rs10961571	C	T	100	PASS	AC=988;AF=0.197284;AN=5008;NS=2504;DP=20222;EAS_AF=0.4296;AMR_AF=0.1571;AFR_AF=0.0408;EUR_AF=0.0606;SAS_AF=0.3384;AA=c|||;VT=SNP
9	14557860	rs10756577	C	T	100	PASS	AC=987;AF=0.197085;AN=5008;NS=2504;DP=19357;EAS_AF=0.4306;AMR_AF=0.1556;AFR_AF=0.0408;EUR_AF=0.0606;SAS_AF=0.3374;AA=C|||;VT=SNP
9	14557911	rs16931972	T	C	100	PASS	AC=224;AF=0.0447284;AN=5008;NS=2504;DP=18350;EAS_AF=0.0605;AMR_AF=0.085;AFR_AF=0.0038;EUR_AF=0.0746;SAS_AF=0.0245;AA=T|||;VT=SNP
9	14557991	rs10756578	C	G	100	PASS	AC=994;AF=0.198482;AN=5008;NS=2504;DP=19479;EAS_AF=0.4306;AMR_AF=0.1571;AFR_AF=0.0408;EUR_AF=0.0606;SAS_AF=0.3436;AA=G|||;VT=SNP
9	14558082	rs10756579	T	A	100	PASS	AC=993;AF=0.198283;AN=5008;NS=2504;DP=20971;EAS_AF=0.4306;AMR_AF=0.1571;AFR_AF=0.0431;EUR_AF=0.0606;SAS_AF=0.3395;AA=T|||;VT=SNP
9	14558143	rs7043194	G	T	100	PASS	AC=1766;AF=0.352636;AN=5008;NS=2504;DP=21167;EAS_AF=0.2897;AMR_AF=0.3112;AFR_AF=0.652;EUR_AF=0.2913;SAS_AF=0.1053;AA=T|||;VT=SNP
9	14558455	rs117790002	T	G	100	PASS	AC=151;AF=0.0301518;AN=5008;NS=2504;DP=20436;EAS_AF=0.003;AMR_AF=0.0836;AFR_AF=0.003;EUR_AF=0.0736;SAS_AF=0.0123;AA=T|||;VT=SNP
9	14558460	rs62532683	T	C	100	PASS	AC=922;AF=0.184105;AN=5008;NS=2504;DP=20517;EAS_AF=0.0903;AMR_AF=0.245;AFR_AF=0.3366;EUR_AF=0.168;SAS_AF=0.0481;AA=T|||;VT=SNP
9	14558555	rs10961572	C	A	100	PASS	AC=971;AF=0.19389;AN=5008;NS=2504;DP=19197;EAS_AF=0.4276;AMR_AF=0.1556;AFR_AF=0.0424;EUR_AF=0.0606;SAS_AF=0.3221;AA=C|||;VT=SNP
9	14558761	rs55643088	C	G	100	PASS	AC=375;AF=0.0748802;AN=5008;NS=2504;DP=18779;EAS_AF=0.2024;AMR_AF=0.0461;AFR_AF=0.0113;EUR_AF=0.1004;SAS_AF=0.0235;AA=c|||;VT=SNP
9	14558881	rs79302830	G	A	100	PASS	AC=966;AF=0.192891;AN=5008;NS=2504;DP=16052;EAS_AF=0.4276;AMR_AF=0.1556;AFR_AF=0.0401;EUR_AF=0.0606;SAS_AF=0.32;AA=G|||;VT=SNP
9	14558958	rs76867844	G	A	100	PASS	AC=223;AF=0.0445288;AN=5008;NS=2504;DP=16958;EAS_AF=0.0585;AMR_AF=0.085;AFR_AF=0.0045;EUR_AF=0.0746;SAS_AF=0.0245;AA=G|||;VT=SNP
9	14559156	rs75286593	T	C	100	PASS	AC=293;AF=0.0585064;AN=5008;NS=2504;DP=17177;EAS_AF=0.0585;AMR_AF=0.0893;AFR_AF=0.0537;EUR_AF=0.0765;SAS_AF=0.0245;AA=T|||;VT=SNP
9	14559295	rs12554299	C	T	100	PASS	AC=963;AF=0.192292;AN=5008;NS=2504;DP=18822;EAS_AF=0.4266;AMR_AF=0.1542;AFR_AF=0.0408;EUR_AF=0.0606;SAS_AF=0.318;AA=T|||;VT=SNP
9	14559329	rs1887576	T	C	100	PASS	AC=1045;AF=0.208666;AN=5008;NS=2504;DP=19041;EAS_AF=0.4335;AMR_AF=0.17;AFR_AF=0.0507;EUR_AF=0.0765;SAS_AF=0.3538;AA=T|||;VT=SNP
9	14559387	rs12555657	T	C	100	PASS	AC=981;AF=0.195887;AN=5008;NS=2504;DP=18963;EAS_AF=0.4306;AMR_AF=0.1556;AFR_AF=0.0469;EUR_AF=0.0606;SAS_AF=0.3231;AA=T|||;VT=SNP
9	14559910	rs10961573	T	C	100	PASS	AC=280;AF=0.0559105;AN=5008;NS=2504;DP=18292;EAS_AF=0.0308;AMR_AF=0.1225;AFR_AF=0.0424;EUR_AF=0.0865;SAS_AF=0.0215;AA=T|||;VT=SNP
9	14560275	rs75992558	A	G	100	PASS	AC=401;AF=0.0800719;AN=5008;NS=2504;DP=18064;EAS_AF=0.2153;AMR_AF=0.0504;AFR_AF=0.0053;EUR_AF=0.1113;SAS_AF=0.0307;AA=A|||;VT=SNP
9	14560916	rs4741405	C	T	100	PASS	AC=842;AF=0.168131;AN=5008;NS=2504;DP=20855;EAS_AF=0.0536;AMR_AF=0.1297;AFR_AF=0.4039;EUR_AF=0.1044;SAS_AF=0.0603;AA=T|||;VT=SNP
9	14560962	rs4741406	C	T	100	PASS	AC=471;AF=0.0940495;AN=5008;NS=2504;DP=19773;EAS_AF=0.0546;AMR_AF=0.1037;AFR_AF=0.1422;EUR_AF=0.0964;SAS_AF=0.0603;AA=T|||;VT=SNP
9	14561348	rs16931981	C	T	100	PASS	AC=375;AF=0.0748802;AN=5008;NS=2504;DP=22001;EAS_AF=0.0258;AMR_AF=0.1643;AFR_AF=0.0454;EUR_AF=0.1481;SAS_AF=0.0266;AA=c|||;VT=SNP
9	14561506	rs10961575	G	T	100	PASS	AC=354;AF=0.0706869;AN=5008;NS=2504;DP=18235;EAS_AF=0.0556;AMR_AF=0.085;AFR_AF=0.087;EUR_AF=0.0765;SAS_AF=0.0481;AA=G|||;VT=SNP
9	14561712	rs10961576	G	T	100	PASS	AC=854;AF=0.170527;AN=5008;NS=2504;DP=19490;EAS_AF=0.3849;AMR_AF=0.2176;AFR_AF=0.0076;EUR_AF=0.0497;SAS_AF=0.2607;AA=G|||;VT=SNP
9	14561881	rs7847682	T	C	100	PASS	AC=402;AF=0.0802716;AN=5008;NS=2504;DP=19766;EAS_AF=0.2073;AMR_AF=0.0504;AFR_AF=0.0144;EUR_AF=0.1083;SAS_AF=0.0307;AA=T|||;VT=SNP
9	14562250	rs7864749	C	G	100	PASS	AC=3328;AF=0.664537;AN=5008;NS=2504;DP=17150;EAS_AF=0.7897;AMR_AF=0.7925;AFR_AF=0.3442;EUR_AF=0.7097;SAS_AF=0.8313;AA=G|||;VT=SNP
9	14562589	rs1556030	C	T	100	PASS	AC=2104;AF=0.420128;AN=5008;NS=2504;DP=19149;EAS_AF=0.3393;AMR_AF=0.4899;AFR_AF=0.2579;EUR_AF=0.5934;SAS_AF=0.4949;AA=C|||;VT=SNP
9	14562630	rs1556029	T	C	100	PASS	AC=3692;AF=0.73722;AN=5008;NS=2504;DP=18895;EAS_AF=0.9276;AMR_AF=0.8026;AFR_AF=0.4463;EUR_AF=0.7962;SAS_AF=0.8272;AA=T|||;VT=SNP
9	14562698	rs1004800	A	C	100	PASS	AC=942;AF=0.188099;AN=5008;NS=2504;DP=19135;EAS_AF=0.4147;AMR_AF=0.2291;AFR_AF=0.0061;EUR_AF=0.0825;SAS_AF=0.2802;AA=A|||;VT=SNP
9	14563407	rs10124301	T	C	100	PASS	AC=3270;AF=0.652955;AN=5008;NS=2504;DP=21305;EAS_AF=0.7639;AMR_AF=0.7565;AFR_AF=0.3775;EUR_AF=0.6889;SAS_AF=0.8006;AA=T|||;VT=SNP
9	14563412	rs62532684	T	C	100	PASS	AC=305;AF=0.0609026;AN=5008;NS=2504;DP=21103;EAS_AF=0.0268;AMR_AF=0.062;AFR_AF=0.0303;EUR_AF=0.1064;SAS_AF=0.09;AA=T|||;VT=SNP
9	14563533	rs10961578	A	C	100	PASS	AC=391;AF=0.0780751;AN=5008;NS=2504;DP=18636;EAS_AF=0.0446;AMR_AF=0.0893;AFR_AF=0.112;EUR_AF=0.0746;SAS_AF=0.0624;AA=A|||;VT=SNP
9	14563604	rs12686209	T	G	100	PASS	AC=1072;AF=0.214058;AN=5008;NS=2504;DP=19252;EAS_AF=0.4107;AMR_AF=0.2622;AFR_AF=0.0923;EUR_AF=0.0895;SAS_AF=0.2699;AA=T|||;VT=SNP
9	14564090	rs10491771	T	C	100	PASS	AC=2189;AF=0.437101;AN=5008;NS=2504;DP=21759;EAS_AF=0.3631;AMR_AF=0.4899;AFR_AF=0.264;EUR_AF=0.6054;SAS_AF=0.5368;AA=T|||;VT=SNP
9	14564101	rs10491770	C	G	100	PASS	AC=899;AF=0.179513;AN=5008;NS=2504;DP=21661;EAS_AF=0.3968;AMR_AF=0.2277;AFR_AF=0.0061;EUR_AF=0.0775;SAS_AF=0.2607;AA=C|||;VT=SNP
9	14564154	rs10733284	G	C	100	PASS	AC=3238;AF=0.646565;AN=5008;NS=2504;DP=20413;EAS_AF=0.7589;AMR_AF=0.7522;AFR_AF=0.3911;EUR_AF=0.6809;SAS_AF=0.7658;AA=G|||;VT=SNP
9	14564285	rs10961580	G	A	100	PASS	AC=390;AF=0.0778754;AN=5008;NS=2504;DP=17979;EAS_AF=0.0446;AMR_AF=0.0908;AFR_AF=0.1104;EUR_AF=0.0746;SAS_AF=0.0624;AA=G|||;VT=SNP
9	14564520	rs56919274	G	C	100	PASS	AC=654;AF=0.130591;AN=5008;NS=2504;DP=18684;EAS_AF=0.0248;AMR_AF=0.0807;AFR_AF=0.2405;EUR_AF=0.1213;SAS_AF=0.136;AA=G|||;VT=SNP
9	14564647	rs10961581	G	C	100	PASS	AC=3184;AF=0.635783;AN=5008;NS=2504;DP=13990;EAS_AF=0.752;AMR_AF=0.7305;AFR_AF=0.3835;EUR_AF=0.6551;SAS_AF=0.7699;AA=G|||;VT=SNP
9	14564806	rs75864605	G	A	100	PASS	AC=184;AF=0.0367412;AN=5008;NS=2504;DP=18423;EAS_AF=0.0446;AMR_AF=0.0793;AFR_AF=0.003;EUR_AF=0.0557;SAS_AF=0.0245;AA=G|||;VT=SNP
9	14564976	rs717329	C	T	100	PASS	AC=358;AF=0.0714856;AN=5008;NS=2504;DP=19762;EAS_AF=0.1756;AMR_AF=0.0476;AFR_AF=0.0091;EUR_AF=0.1044;SAS_AF=0.0317;AA=C|||;VT=SNP
9	14565486	rs62532686	A	T	100	PASS	AC=359;AF=0.0716853;AN=5008;NS=2504;DP=19090;EAS_AF=0.0248;AMR_AF=0.062;AFR_AF=0.062;EUR_AF=0.1123;SAS_AF=0.0982;AA=A|||;VT=SNP
9	14565815	rs10122977	G	A	100	PASS	AC=3051;AF=0.609225;AN=5008;NS=2504;DP=20462;EAS_AF=0.7262;AMR_AF=0.6931;AFR_AF=0.3729;EUR_AF=0.6302;SAS_AF=0.727;AA=G|||;VT=SNP
9	14565861	rs12375479	T	C	100	PASS	AC=460;AF=0.091853;AN=5008;NS=2504;DP=19986;EAS_AF=0.0446;AMR_AF=0.0922;AFR_AF=0.1641;EUR_AF=0.0746;SAS_AF=0.0603;AA=T|||;VT=SNP
9	14565982	rs10961582	A	C	100	PASS	AC=492;AF=0.0982428;AN=5008;NS=2504;DP=20781;EAS_AF=0.0446;AMR_AF=0.0951;AFR_AF=0.1974;EUR_AF=0.0656;SAS_AF=0.0552;AA=A|||;VT=SNP
9	14566116	rs7867360	T	C	100	PASS	AC=438;AF=0.0874601;AN=5008;NS=2504;DP=20696;EAS_AF=0.0248;AMR_AF=0.0648;AFR_AF=0.1241;EUR_AF=0.1123;SAS_AF=0.093;AA=T|||;VT=SNP
9	14566156	rs7867377	T	C	100	PASS	AC=819;AF=0.163538;AN=5008;NS=2504;DP=20112;EAS_AF=0.2103;AMR_AF=0.1138;AFR_AF=0.1377;EUR_AF=0.2177;SAS_AF=0.1299;AA=T|||;VT=SNP
9	14566406	rs7040652	T	G	100	PASS	AC=3077;AF=0.614417;AN=5008;NS=2504;DP=20463;EAS_AF=0.7341;AMR_AF=0.6931;AFR_AF=0.3472;EUR_AF=0.6421;SAS_AF=0.7679;AA=T|||;VT=SNP
9	14566858	rs114797419	G	A	100	PASS	AC=161;AF=0.0321486;AN=5008;NS=2504;DP=19478;EAS_AF=0.0238;AMR_AF=0.0432;AFR_AF=0.0287;EUR_AF=0.0249;SAS_AF=0.045;AA=G|||;VT=SNP
9	14566939	rs117384671	T	C	100	PASS	AC=410;AF=0.081869;AN=5008;NS=2504;DP=18642;EAS_AF=0.1835;AMR_AF=0.0476;AFR_AF=0.0386;EUR_AF=0.1054;SAS_AF=0.0358;AA=T|||;VT=SNP
9	14567164	rs7028531	G	A	100	PASS	AC=4213;AF=0.841254;AN=5008;NS=2504;DP=17338;EAS_AF=0.9742;AMR_AF=0.9006;AFR_AF=0.5734;EUR_AF=0.9304;SAS_AF=0.9325;AA=G|||;VT=SNP
9	14567179	rs7028536	G	A	100	PASS	AC=3065;AF=0.612021;AN=5008;NS=2504;DP=17945;EAS_AF=0.7242;AMR_AF=0.6945;AFR_AF=0.3638;EUR_AF=0.6402;SAS_AF=0.7444;AA=G|||;VT=SNP
9	14567272	rs7028679	G	C	100	PASS	AC=1038;AF=0.207268;AN=5008;NS=2504;DP=20110;EAS_AF=0.3968;AMR_AF=0.2579;AFR_AF=0.0847;EUR_AF=0.0875;SAS_AF=0.2648;AA=G|||;VT=SNP
9	14567386	rs10124533	G	A	100	PASS	AC=245;AF=0.0489217;AN=5008;NS=2504;DP=19109;EAS_AF=0.0238;AMR_AF=0.0447;AFR_AF=0.0915;EUR_AF=0.0249;SAS_AF=0.045;AA=A|||;VT=SNP
9	14567663	rs75086231	C	T	100	PASS	AC=162;AF=0.0323482;AN=5008;NS=2504;DP=19888;EAS_AF=0.0238;AMR_AF=0.0432;AFR_AF=0.0287;EUR_AF=0.0249;SAS_AF=0.046;AA=C|||;VT=SNP
9	14567981	rs16932018	C	A	100	PASS	AC=368;AF=0.0734824;AN=5008;NS=2504;DP=18262;EAS_AF=0.1687;AMR_AF=0.0476;AFR_AF=0.0083;EUR_AF=0.1133;SAS_AF=0.0409;AA=C|||;VT=SNP
9	14568710	rs2026648	G	C	100	PASS	AC=875;AF=0.17472;AN=5008;NS=2504;DP=16532;EAS_AF=0.4058;AMR_AF=0.2277;AFR_AF=0.0068;EUR_AF=0.0636;SAS_AF=0.2403;AA=G|||;VT=SNP
9	14568716	rs117603269	G	C	100	PASS	AC=182;AF=0.0363419;AN=5008;NS=2504;DP=16561;EAS_AF=0.0446;AMR_AF=0.0793;AFR_AF=0.003;EUR_AF=0.0557;SAS_AF=0.0225;AA=G|||;VT=SNP
9	14568776	rs143460865	C	T	100	PASS	AC=235;AF=0.0469249;AN=5008;NS=2504;DP=16848;EAS_AF=0.0238;AMR_AF=0.0375;AFR_AF=0.0166;EUR_AF=0.0795;SAS_AF=0.0849;AA=C|||;VT=SNP
9	14568859	rs10756580	T	C	100	PASS	AC=3236;AF=0.646166;AN=5008;NS=2504;DP=14860;EAS_AF=0.7569;AMR_AF=0.7594;AFR_AF=0.354;EUR_AF=0.6948;SAS_AF=0.7965;AA=T|||;VT=SNP
9	14569013	rs10756581	G	C	100	PASS	AC=3237;AF=0.646366;AN=5008;NS=2504;DP=17704;EAS_AF=0.7589;AMR_AF=0.7594;AFR_AF=0.3525;EUR_AF=0.6948;SAS_AF=0.7975;AA=G|||;VT=SNP
9	14570369	rs112256030	G	A	100	PASS	AC=1131;AF=0.225839;AN=5008;NS=2504;DP=20597;EAS_AF=0.2351;AMR_AF=0.1873;AFR_AF=0.2443;EUR_AF=0.2604;SAS_AF=0.183;AA=G|||;VT=SNP
9	14570464	rs10961584	C	T	100	PASS	AC=1171;AF=0.233826;AN=5008;NS=2504;DP=22200;EAS_AF=0.2351;AMR_AF=0.1888;AFR_AF=0.2738;EUR_AF=0.2604;SAS_AF=0.183;AA=T|||;VT=SNP
9	14570470	rs12685572	C	T	100	PASS	AC=979;AF=0.195487;AN=5008;NS=2504;DP=22369;EAS_AF=0.2351;AMR_AF=0.1772;AFR_AF=0.1445;EUR_AF=0.2565;SAS_AF=0.1738;AA=C|||;VT=SNP
9	14570515	rs10961585	C	T	100	PASS	AC=1174;AF=0.234425;AN=5008;NS=2504;DP=21759;EAS_AF=0.2361;AMR_AF=0.1888;AFR_AF=0.2753;EUR_AF=0.2604;SAS_AF=0.183;AA=T|||;VT=SNP
9	14570582	rs140335397	A	G	100	PASS	AC=166;AF=0.033147;AN=5008;NS=2504;DP=21175;EAS_AF=0.0446;AMR_AF=0.0778;AFR_AF=0.003;EUR_AF=0.0457;SAS_AF=0.0174;AA=A|||;VT=SNP
9	14572182	rs12380075	C	T	100	PASS	AC=1295;AF=0.258586;AN=5008;NS=2504;DP=20479;EAS_AF=0.2391;AMR_AF=0.1916;AFR_AF=0.3616;EUR_AF=0.2614;SAS_AF=0.184;AA=T|||;VT=SNP
9	14572337	rs111648419	C	G	100	PASS	AC=1436;AF=0.286741;AN=5008;NS=2504;DP=19419;EAS_AF=0.2391;AMR_AF=0.2205;AFR_AF=0.4304;EUR_AF=0.2893;SAS_AF=0.1861;AA=G|||;VT=SNP
9	14572539	rs144755515	C	T	100	PASS	AC=231;AF=0.0461262;AN=5008;NS=2504;DP=20488;EAS_AF=0.0238;AMR_AF=0.0375;AFR_AF=0.0174;EUR_AF=0.0795;SAS_AF=0.0798;AA=C|||;VT=SNP
9	14572832	rs36059619	C	A	100	PASS	AC=975;AF=0.194688;AN=5008;NS=2504;DP=17788;EAS_AF=0.3958;AMR_AF=0.255;AFR_AF=0.0794;EUR_AF=0.0726;SAS_AF=0.226;AA=C|||;VT=SNP
9	14573039	rs76586700	G	A	100	PASS	AC=218;AF=0.0435304;AN=5008;NS=2504;DP=16757;EAS_AF=0.0248;AMR_AF=0.0346;AFR_AF=0.0151;EUR_AF=0.0696;SAS_AF=0.0808;AA=G|||;VT=SNP
9	14573052	rs3850440	A	T	100	PASS	AC=4006;AF=0.79992;AN=5008;NS=2504;DP=16655;EAS_AF=0.6042;AMR_AF=0.7435;AFR_AF=0.9062;EUR_AF=0.9274;SAS_AF=0.7669;AA=T|||;VT=SNP
9	14573137	rs12352208	G	A	100	PASS	AC=1092;AF=0.218051;AN=5008;NS=2504;DP=17523;EAS_AF=0.3968;AMR_AF=0.2565;AFR_AF=0.146;EUR_AF=0.0736;SAS_AF=0.2526;AA=A|||;VT=SNP
9	14573412	rs10125139	C	A	100	PASS	AC=1413;AF=0.282149;AN=5008;NS=2504;DP=19822;EAS_AF=0.249;AMR_AF=0.2176;AFR_AF=0.4002;EUR_AF=0.2932;SAS_AF=0.1912;AA=A|||;VT=SNP
9	14573418	rs10116112	T	C	100	PASS	AC=1412;AF=0.281949;AN=5008;NS=2504;DP=19792;EAS_AF=0.25;AMR_AF=0.2161;AFR_AF=0.3994;EUR_AF=0.2932;SAS_AF=0.1912;AA=C|||;VT=SNP
9	14573613	rs10116154	T	C	100	PASS	AC=1471;AF=0.29373;AN=5008;NS=2504;DP=19801;EAS_AF=0.25;AMR_AF=0.2147;AFR_AF=0.4175;EUR_AF=0.3012;SAS_AF=0.2198;AA=T|||;VT=SNP
9	14574051	rs12339958	T	C	100	PASS	AC=1599;AF=0.319289;AN=5008;NS=2504;DP=18126;EAS_AF=0.2708;AMR_AF=0.255;AFR_AF=0.4266;EUR_AF=0.3241;SAS_AF=0.2648;AA=T|||;VT=SNP
9	14574184	rs77159929	T	C	100	PASS	AC=221;AF=0.0441294;AN=5008;NS=2504;DP=19977;EAS_AF=0.0248;AMR_AF=0.0346;AFR_AF=0.0159;EUR_AF=0.0696;SAS_AF=0.0828;AA=T|||;VT=SNP
9	14574615	rs76371939	T	C	100	PASS	AC=380;AF=0.0758786;AN=5008;NS=2504;DP=16927;EAS_AF=0.1746;AMR_AF=0.049;AFR_AF=0.0106;EUR_AF=0.1143;SAS_AF=0.0419;AA=T|||;VT=SNP
9	14574931	rs78829979	T	C	100	PASS	AC=383;AF=0.0764776;AN=5008;NS=2504;DP=15305;EAS_AF=0.1776;AMR_AF=0.049;AFR_AF=0.0106;EUR_AF=0.1143;SAS_AF=0.0419;AA=T|||;VT=SNP
9	14575560	rs76312272	T	C	100	PASS	AC=256;AF=0.0511182;AN=5008;NS=2504;DP=16629;EAS_AF=0.0278;AMR_AF=0.0476;AFR_AF=0.0068;EUR_AF=0.0934;SAS_AF=0.0941;AA=T|||;VT=SNP
9	14575807	rs112149886	C	T	100	PASS	AC=287;AF=0.0573083;AN=5008;NS=2504;DP=12152;EAS_AF=0.0585;AMR_AF=0.0303;AFR_AF=0.003;EUR_AF=0.0706;SAS_AF=0.135;AA=C|||;VT=SNP
9	14575949	rs74822784	C	T	100	PASS	AC=250;AF=0.0499201;AN=5008;NS=2504;DP=16420;EAS_AF=0.0228;AMR_AF=0.0476;AFR_AF=0.0068;EUR_AF=0.0934;SAS_AF=0.093;AA=C|||;VT=SNP
9	14576304	rs79438959	A	G	100	PASS	AC=289;AF=0.0577077;AN=5008;NS=2504;DP=20656;EAS_AF=0.0258;AMR_AF=0.0504;AFR_AF=0.0204;EUR_AF=0.0954;SAS_AF=0.1074;AA=A|||;VT=SNP
9	14577214	rs117857711	A	C	100	PASS	AC=150;AF=0.0299521;AN=5008;NS=2504;DP=19043;EAS_AF=0.0198;AMR_AF=0.0533;AFR_AF=0.031;EUR_AF=0.0417;SAS_AF=0.0102;AA=A|||;VT=SNP
9	14577217	rs10810179	A	G	100	PASS	AC=2540;AF=0.507188;AN=5008;NS=2504;DP=19074;EAS_AF=0.4861;AMR_AF=0.585;AFR_AF=0.3306;EUR_AF=0.5954;SAS_AF=0.6217;AA=A|||;VT=SNP
9	14577269	rs116491435	T	C	100	PASS	AC=258;AF=0.0515176;AN=5008;NS=2504;DP=19300;EAS_AF=0.0099;AMR_AF=0.1037;AFR_AF=0.0363;EUR_AF=0.0736;SAS_AF=0.0552;AA=T|||;VT=SNP
9	14577674	rs2094482	C	G	100	PASS	AC=1307;AF=0.260982;AN=5008;NS=2504;DP=10985;EAS_AF=0.2569;AMR_AF=0.2305;AFR_AF=0.1906;EUR_AF=0.3579;SAS_AF=0.2822;AA=C|||;VT=SNP
9	14578068	rs4495526	A	G	100	PASS	AC=1432;AF=0.285942;AN=5008;NS=2504;DP=12181;EAS_AF=0.3204;AMR_AF=0.3112;AFR_AF=0.3283;EUR_AF=0.1292;SAS_AF=0.3364;AA=A|||;VT=SNP
9	14578127	rs10961591	A	G	100	PASS	AC=1335;AF=0.266573;AN=5008;NS=2504;DP=12908;EAS_AF=0.2698;AMR_AF=0.2291;AFR_AF=0.2148;EUR_AF=0.3569;SAS_AF=0.2669;AA=A|||;VT=SNP
9	14578662	rs10961593	G	A	100	PASS	AC=893;AF=0.178315;AN=5008;NS=2504;DP=18091;EAS_AF=0.3194;AMR_AF=0.2565;AFR_AF=0.0038;EUR_AF=0.0815;SAS_AF=0.3129;AA=g|||;VT=SNP
9	14578941	rs10810180	G	A	100	PASS	AC=2120;AF=0.423323;AN=5008;NS=2504;DP=19775;EAS_AF=0.3671;AMR_AF=0.3631;AFR_AF=0.3495;EUR_AF=0.5547;SAS_AF=0.4888;AA=G|||;VT=SNP
9	14579031	rs10961594	G	C	100	PASS	AC=2005;AF=0.400359;AN=5008;NS=2504;DP=18948;EAS_AF=0.3631;AMR_AF=0.3501;AFR_AF=0.2844;EUR_AF=0.5427;SAS_AF=0.4847;AA=G|||;VT=SNP
9	14579068	rs80218588	C	T	100	PASS	AC=267;AF=0.0533147;AN=5008;NS=2504;DP=19296;EAS_AF=0.0139;AMR_AF=0.1196;AFR_AF=0.0492;EUR_AF=0.0775;SAS_AF=0.0276;AA=c|||;VT=SNP
9	14579620	rs11543880	A	C	100	PASS	AC=2384;AF=0.476038;AN=5008;NS=2504;DP=18156;EAS_AF=0.381;AMR_AF=0.4769;AFR_AF=0.4024;EUR_AF=0.6262;SAS_AF=0.5184;AA=A|||;VT=SNP
9	14580917	rs73405730	A	G	100	PASS	AC=1108;AF=0.221246;AN=5008;NS=2504;DP=20284;EAS_AF=0.3224;AMR_AF=0.268;AFR_AF=0.1505;EUR_AF=0.0855;SAS_AF=0.319;AA=A|||;VT=SNP
9	14581106	rs7028682	T	A	100	PASS	AC=461;AF=0.0920527;AN=5008;NS=2504;DP=18451;EAS_AF=0.0248;AMR_AF=0.0879;AFR_AF=0.0877;EUR_AF=0.1481;SAS_AF=0.1125;AA=T|||;VT=SNP
9	14581107	rs7043150	C	G	100	PASS	AC=461;AF=0.0920527;AN=5008;NS=2504;DP=18443;EAS_AF=0.0248;AMR_AF=0.0879;AFR_AF=0.0877;EUR_AF=0.1481;SAS_AF=0.1125;AA=C|||;VT=SNP
9	14581401	rs7043425	A	G	100	PASS	AC=2155;AF=0.430312;AN=5008;NS=2504;DP=15536;EAS_AF=0.37;AMR_AF=0.3646;AFR_AF=0.3714;EUR_AF=0.5547;SAS_AF=0.4908;AA=A|||;VT=SNP
9	14581520	rs140591793	C	T	100	PASS	AC=267;AF=0.0533147;AN=5008;NS=2504;DP=15562;EAS_AF=0.0139;AMR_AF=0.1196;AFR_AF=0.0477;EUR_AF=0.0795;SAS_AF=0.0276;AA=C|||;VT=SNP
9	14582043	rs10810181	T	C	100	PASS	AC=1410;AF=0.28155;AN=5008;NS=2504;DP=20152;EAS_AF=0.3234;AMR_AF=0.3112;AFR_AF=0.3056;EUR_AF=0.1342;SAS_AF=0.3364;AA=T|||;VT=SNP
9	14582246	rs34777261	T	C	100	PASS	AC=138;AF=0.0275559;AN=5008;NS=2504;DP=18496;EAS_AF=0.002;AMR_AF=0.0245;AFR_AF=0.0008;EUR_AF=0.0457;SAS_AF=0.0736;AA=T|||;VT=SNP
9	14582342	rs10738370	T	C	100	PASS	AC=4079;AF=0.814497;AN=5008;NS=2504;DP=18445;EAS_AF=0.7073;AMR_AF=0.804;AFR_AF=0.9077;EUR_AF=0.7694;SAS_AF=0.8528;AA=C|||;VT=SNP
9	14582420	rs10961595	A	G	100	PASS	AC=2437;AF=0.486621;AN=5008;NS=2504;DP=18771;EAS_AF=0.3839;AMR_AF=0.4841;AFR_AF=0.4327;EUR_AF=0.6342;SAS_AF=0.5153;AA=A|||;VT=SNP
9	14582771	rs4740581	A	G	100	PASS	AC=2439;AF=0.487021;AN=5008;NS=2504;DP=20128;EAS_AF=0.3829;AMR_AF=0.4841;AFR_AF=0.4334;EUR_AF=0.6352;SAS_AF=0.5164;AA=A|||;VT=SNP
9	14582791	rs62532698	T	C	100	PASS	AC=460;AF=0.091853;AN=5008;NS=2504;DP=20225;EAS_AF=0.0248;AMR_AF=0.0879;AFR_AF=0.0877;EUR_AF=0.1481;SAS_AF=0.1115;AA=T|||;VT=SNP
9	14582972	rs4740582	G	A	100	PASS	AC=2305;AF=0.460264;AN=5008;NS=2504;DP=19319;EAS_AF=0.376;AMR_AF=0.4712;AFR_AF=0.3585;EUR_AF=0.6243;SAS_AF=0.5082;AA=G|||;VT=SNP
9	14583073	rs4741408	C	G	100	PASS	AC=2426;AF=0.484425;AN=5008;NS=2504;DP=21081;EAS_AF=0.3849;AMR_AF=0.4856;AFR_AF=0.4213;EUR_AF=0.6352;SAS_AF=0.5164;AA=C|||;VT=SNP
9	14583411	rs75983429	G	C	100	PASS	AC=282;AF=0.0563099;AN=5008;NS=2504;DP=18349;EAS_AF=0.0139;AMR_AF=0.1196;AFR_AF=0.0499;EUR_AF=0.0895;SAS_AF=0.0297;AA=G|||;VT=SNP
9	14584166	rs10961596	A	G	100	PASS	AC=890;AF=0.177716;AN=5008;NS=2504;DP=20859;EAS_AF=0.3165;AMR_AF=0.2565;AFR_AF=0.0038;EUR_AF=0.0825;SAS_AF=0.3119;AA=A|||;VT=SNP
9	14584210	rs17782822	T	C	100	PASS	AC=342;AF=0.0682907;AN=5008;NS=2504;DP=19329;EAS_AF=0.0139;AMR_AF=0.1182;AFR_AF=0.0953;EUR_AF=0.0895;SAS_AF=0.0307;AA=T|||;VT=SNP
9	14584606	rs77976279	G	A	100	PASS	AC=245;AF=0.0489217;AN=5008;NS=2504;DP=20184;EAS_AF=0.0794;AMR_AF=0.0346;AFR_AF=0.0015;EUR_AF=0.0417;SAS_AF=0.0992;AA=G|||;VT=SNP
9	14584627	rs10961597	G	T	100	PASS	AC=885;AF=0.176717;AN=5008;NS=2504;DP=20081;EAS_AF=0.3204;AMR_AF=0.2536;AFR_AF=0.0045;EUR_AF=0.0825;SAS_AF=0.3037;AA=G|||;VT=SNP
9	14584640	rs79285552	A	G	100	PASS	AC=338;AF=0.067492;AN=5008;NS=2504;DP=20126;EAS_AF=0.0139;AMR_AF=0.1196;AFR_AF=0.0915;EUR_AF=0.0895;SAS_AF=0.0307;AA=A|||;VT=SNP
9	14585052	rs7029906	G	T	100	PASS	AC=2003;AF=0.39996;AN=5008;NS=2504;DP=16312;EAS_AF=0.3591;AMR_AF=0.353;AFR_AF=0.298;EUR_AF=0.5338;SAS_AF=0.4755;AA=G|||;VT=SNP
9	14585160	rs10961598	C	T	100	PASS	AC=1548;AF=0.309105;AN=5008;NS=2504;DP=14674;EAS_AF=0.3383;AMR_AF=0.2637;AFR_AF=0.2118;EUR_AF=0.3847;SAS_AF=0.365;AA=C|||;VT=SNP
9	14585866	rs10961599	A	G	100	PASS	AC=1067;AF=0.213059;AN=5008;NS=2504;DP=19203;EAS_AF=0.3214;AMR_AF=0.2637;AFR_AF=0.1316;EUR_AF=0.0825;SAS_AF=0.3098;AA=A|||;VT=SNP
9	14585930	rs55688346	G	A	100	PASS	AC=256;AF=0.0511182;AN=5008;NS=2504;DP=19559;EAS_AF=0.0139;AMR_AF=0.1196;AFR_AF=0.0386;EUR_AF=0.0795;SAS_AF=0.0286;AA=G|||;VT=SNP
9	14586026	rs10738371	C	T	100	PASS	AC=3716;AF=0.742013;AN=5008;NS=2504;DP=20321;EAS_AF=0.6379;AMR_AF=0.7622;AFR_AF=0.7852;EUR_AF=0.7167;SAS_AF=0.8027;AA=T|||;VT=SNP
9	14586146	rs10756582	C	T	100	PASS	AC=3420;AF=0.682907;AN=5008;NS=2504;DP=18798;EAS_AF=0.6379;AMR_AF=0.755;AFR_AF=0.5658;EUR_AF=0.7167;SAS_AF=0.8016;AA=T|||;VT=SNP
9	14586691	rs3789018	T	C	100	PASS	AC=3406;AF=0.680112;AN=5008;NS=2504;DP=16868;EAS_AF=0.626;AMR_AF=0.7536;AFR_AF=0.5643;EUR_AF=0.7167;SAS_AF=0.8027;AA=T|||;VT=SNP
9	14588049	rs12238310	T	C	100	PASS	AC=1194;AF=0.238419;AN=5008;NS=2504;DP=17807;EAS_AF=0.2063;AMR_AF=0.2061;AFR_AF=0.2284;EUR_AF=0.3002;SAS_AF=0.2444;AA=T|||;VT=SNP
9	14588059	rs10961600	C	T	100	PASS	AC=2011;AF=0.401558;AN=5008;NS=2504;DP=17543;EAS_AF=0.3046;AMR_AF=0.3545;AFR_AF=0.3563;EUR_AF=0.5338;SAS_AF=0.4601;AA=C|||;VT=SNP
9	14588910	rs1047720	G	A	100	PASS	AC=3915;AF=0.781749;AN=5008;NS=2504;DP=19051;EAS_AF=0.6389;AMR_AF=0.7651;AFR_AF=0.9418;EUR_AF=0.7078;SAS_AF=0.8006;AA=A|||;VT=SNP
9	14588923	rs1047718	A	G	100	PASS	AC=3918;AF=0.782348;AN=5008;NS=2504;DP=19555;EAS_AF=0.6409;AMR_AF=0.7983;AFR_AF=0.8654;EUR_AF=0.7604;SAS_AF=0.8272;AA=G|||;VT=SNP
9	14589173	rs1047717	G	A	100	PASS	AC=3691;AF=0.737021;AN=5008;NS=2504;DP=17211;EAS_AF=0.6389;AMR_AF=0.7565;AFR_AF=0.7769;EUR_AF=0.7078;SAS_AF=0.8006;AA=A|||;VT=SNP
9	14589347	rs76926137	C	T	100	PASS	AC=245;AF=0.0489217;AN=5008;NS=2504;DP=19615;EAS_AF=0.0794;AMR_AF=0.0375;AFR_AF=0.0015;EUR_AF=0.0417;SAS_AF=0.0971;AA=C|||;VT=SNP
9	14589555	rs62623568	C	G	100	PASS	AC=314;AF=0.0626997;AN=5008;NS=2504;DP=18287;EAS_AF=0.0139;AMR_AF=0.121;AFR_AF=0.0749;EUR_AF=0.0895;SAS_AF=0.0276;AA=C|||;VT=SNP
9	14589558	rs76717426	G	C	100	PASS	AC=314;AF=0.0626997;AN=5008;NS=2504;DP=18235;EAS_AF=0.0139;AMR_AF=0.121;AFR_AF=0.0749;EUR_AF=0.0895;SAS_AF=0.0276;AA=G|||;VT=SNP
9	14589694	rs10961601	T	C	100	PASS	AC=2105;AF=0.420327;AN=5008;NS=2504;DP=20079;EAS_AF=0.3105;AMR_AF=0.3703;AFR_AF=0.4425;EUR_AF=0.5358;SAS_AF=0.4202;AA=t|||;VT=SNP
9	14590321	rs6474846	T	A	100	PASS	AC=3799;AF=0.758586;AN=5008;NS=2504;DP=16486;EAS_AF=0.6399;AMR_AF=0.7579;AFR_AF=0.8585;EUR_AF=0.7038;SAS_AF=0.8027;AA=A|||;VT=SNP
9	14590805	rs7857143	C	T	100	PASS	AC=1058;AF=0.211262;AN=5008;NS=2504;DP=17031;EAS_AF=0.3105;AMR_AF=0.304;AFR_AF=0.0484;EUR_AF=0.3161;SAS_AF=0.1554;AA=C|||;VT=SNP
9	14591027	rs7032825	C	T	100	PASS	AC=2659;AF=0.53095;AN=5008;NS=2504;DP=17391;EAS_AF=0.3234;AMR_AF=0.4986;AFR_AF=0.6967;EUR_AF=0.6243;SAS_AF=0.4479;AA=c|||;VT=SNP
9	14591432	rs55670981	T	C	100	PASS	AC=303;AF=0.0605032;AN=5008;NS=2504;DP=19106;EAS_AF=0.128;AMR_AF=0.062;AFR_AF=0.003;EUR_AF=0.0785;SAS_AF=0.0491;AA=T|||;VT=SNP
9	14592180	rs2225163	A	C	100	PASS	AC=2374;AF=0.474042;AN=5008;NS=2504;DP=14917;EAS_AF=0.3234;AMR_AF=0.4928;AFR_AF=0.4796;EUR_AF=0.6243;SAS_AF=0.454;AA=A|||;VT=SNP
9	14592577	rs11787687	A	G	100	PASS	AC=477;AF=0.0952476;AN=5008;NS=2504;DP=15625;EAS_AF=0.0288;AMR_AF=0.0893;AFR_AF=0.093;EUR_AF=0.1471;SAS_AF=0.1176;AA=A|||;VT=SNP
9	14592820	rs1578868	A	C	100	PASS	AC=2618;AF=0.522764;AN=5008;NS=2504;DP=16672;EAS_AF=0.3244;AMR_AF=0.5029;AFR_AF=0.6581;EUR_AF=0.6243;SAS_AF=0.454;AA=C|||;VT=SNP
9	14593354	rs7855239	T	C	100	PASS	AC=2675;AF=0.534145;AN=5008;NS=2504;DP=18681;EAS_AF=0.3234;AMR_AF=0.5014;AFR_AF=0.7035;EUR_AF=0.6243;SAS_AF=0.453;AA=C|||;VT=SNP
9	14593749	rs1410303	C	G	100	PASS	AC=1474;AF=0.294329;AN=5008;NS=2504;DP=20094;EAS_AF=0.2817;AMR_AF=0.2651;AFR_AF=0.2549;EUR_AF=0.3757;SAS_AF=0.2975;AA=C|||;VT=SNP
9	14593977	rs72605692	G	A	100	PASS	AC=899;AF=0.179513;AN=5008;NS=2504;DP=18694;EAS_AF=0.3562;AMR_AF=0.183;AFR_AF=0.0151;EUR_AF=0.2406;SAS_AF=0.1544;AA=G|||;VT=SNP
9	14594350	rs10756583	T	C	100	PASS	AC=2604;AF=0.519968;AN=5008;NS=2504;DP=18897;EAS_AF=0.3234;AMR_AF=0.4755;AFR_AF=0.6997;EUR_AF=0.5825;SAS_AF=0.4468;AA=C|||;VT=SNP
9	14594501	rs11794863	T	G	100	PASS	AC=395;AF=0.0788738;AN=5008;NS=2504;DP=18259;EAS_AF=0.0268;AMR_AF=0.0634;AFR_AF=0.0862;EUR_AF=0.1034;SAS_AF=0.1084;AA=T|||;VT=SNP
9	14594594	rs10756584	G	A	100	PASS	AC=2583;AF=0.515775;AN=5008;NS=2504;DP=16853;EAS_AF=0.3204;AMR_AF=0.4741;AFR_AF=0.6929;EUR_AF=0.5795;SAS_AF=0.4417;AA=A|||;VT=SNP
9	14596528	rs7852534	G	T	100	PASS	AC=3902;AF=0.779153;AN=5008;NS=2504;DP=20122;EAS_AF=0.6349;AMR_AF=0.7637;AFR_AF=0.941;EUR_AF=0.7018;SAS_AF=0.7996;AA=T|||;VT=SNP
9	14596967	rs10961605	G	A	100	PASS	AC=916;AF=0.182907;AN=5008;NS=2504;DP=18887;EAS_AF=0.3175;AMR_AF=0.2478;AFR_AF=0.0038;EUR_AF=0.0795;SAS_AF=0.3466;AA=G|||;VT=SNP
9	14597506	rs59010612	C	G	100	PASS	AC=1029;AF=0.205471;AN=5008;NS=2504;DP=21510;EAS_AF=0.3185;AMR_AF=0.255;AFR_AF=0.084;EUR_AF=0.0795;SAS_AF=0.3476;AA=C|||;VT=SNP
9	14597723	rs7045207	T	C	100	PASS	AC=1638;AF=0.327077;AN=5008;NS=2504;DP=18248;EAS_AF=0.3185;AMR_AF=0.2853;AFR_AF=0.5129;EUR_AF=0.0915;SAS_AF=0.3569;AA=T|||;VT=SNP
9	14599407	rs12683789	T	G	100	PASS	AC=1268;AF=0.253195;AN=5008;NS=2504;DP=19576;EAS_AF=0.3185;AMR_AF=0.2637;AFR_AF=0.2542;EUR_AF=0.0795;SAS_AF=0.3558;AA=T|||;VT=SNP
9	14599478	rs7850885	T	C	100	PASS	AC=3906;AF=0.779952;AN=5008;NS=2504;DP=20103;EAS_AF=0.6379;AMR_AF=0.7637;AFR_AF=0.941;EUR_AF=0.7048;SAS_AF=0.7975;AA=C|||;VT=SNP
9	14599578	rs10961609	C	G	100	PASS	AC=1251;AF=0.2498;AN=5008;NS=2504;DP=17287;EAS_AF=0.2054;AMR_AF=0.2305;AFR_AF=0.2557;EUR_AF=0.337;SAS_AF=0.2117;AA=C|||;VT=SNP
9	14599977	rs7865220	C	T	100	PASS	AC=2592;AF=0.517572;AN=5008;NS=2504;DP=20693;EAS_AF=0.3214;AMR_AF=0.4986;AFR_AF=0.652;EUR_AF=0.6233;SAS_AF=0.4427;AA=T|||;VT=SNP
9	14600195	rs7846708	G	T	100	PASS	AC=2207;AF=0.440695;AN=5008;NS=2504;DP=20918;EAS_AF=0.3155;AMR_AF=0.4769;AFR_AF=0.3911;EUR_AF=0.6123;SAS_AF=0.4346;AA=G|||;VT=SNP
9	14600258	rs75686397	T	C	100	PASS	AC=1048;AF=0.209265;AN=5008;NS=2504;DP=22460;EAS_AF=0.3194;AMR_AF=0.2565;AFR_AF=0.0923;EUR_AF=0.0795;SAS_AF=0.3538;AA=t|||;VT=SNP
9	14600787	rs146294836	G	A	100	PASS	AC=1047;AF=0.209065;AN=5008;NS=2504;DP=19796;EAS_AF=0.3185;AMR_AF=0.2565;AFR_AF=0.0923;EUR_AF=0.0795;SAS_AF=0.3538;AA=G|||;VT=SNP
9	14601206	rs58027606	C	A	100	PASS	AC=231;AF=0.0461262;AN=5008;NS=2504;DP=20116;EAS_AF=0.0744;AMR_AF=0.0331;AFR_AF=0.0023;EUR_AF=0.0417;SAS_AF=0.09;AA=c|||;VT=SNP
9	14601273	rs78920861	A	G	100	PASS	AC=1357;AF=0.270966;AN=5008;NS=2504;DP=20533;EAS_AF=0.3333;AMR_AF=0.3775;AFR_AF=0.1611;EUR_AF=0.169;SAS_AF=0.3845;AA=A|||;VT=SNP
9	14601821	rs62532701	C	T	100	PASS	AC=454;AF=0.090655;AN=5008;NS=2504;DP=21545;EAS_AF=0.0218;AMR_AF=0.0893;AFR_AF=0.0862;EUR_AF=0.1471;SAS_AF=0.1104;AA=C|||;VT=SNP
9	14601962	rs7023580	C	T	100	PASS	AC=263;AF=0.052516;AN=5008;NS=2504;DP=17428;EAS_AF=0.0139;AMR_AF=0.1225;AFR_AF=0.034;EUR_AF=0.0895;SAS_AF=0.0297;AA=C|||;VT=SNP
9	14602035	rs112457842	A	G	100	PASS	AC=1048;AF=0.209265;AN=5008;NS=2504;DP=17030;EAS_AF=0.3185;AMR_AF=0.2579;AFR_AF=0.0908;EUR_AF=0.0795;SAS_AF=0.3558;AA=A|||;VT=SNP
9	14602606	rs7027502	C	T	100	PASS	AC=266;AF=0.053115;AN=5008;NS=2504;DP=18463;EAS_AF=0.0139;AMR_AF=0.1239;AFR_AF=0.0356;EUR_AF=0.0895;SAS_AF=0.0297;AA=C|||;VT=SNP
9	14602816	rs10961610	G	C	100	PASS	AC=1070;AF=0.213658;AN=5008;NS=2504;DP=15374;EAS_AF=0.3185;AMR_AF=0.2594;AFR_AF=0.0998;EUR_AF=0.0795;SAS_AF=0.365;AA=G|||;VT=SNP
9	14603257	rs4298581	T	C	100	PASS	AC=1042;AF=0.208067;AN=5008;NS=2504;DP=15577;EAS_AF=0.3175;AMR_AF=0.2579;AFR_AF=0.0877;EUR_AF=0.0785;SAS_AF=0.3558;AA=T|||;VT=SNP
9	14603494	rs7859506	G	A	100	PASS	AC=3549;AF=0.708666;AN=5008;NS=2504;DP=15010;EAS_AF=0.63;AMR_AF=0.6369;AFR_AF=0.8253;EUR_AF=0.6272;SAS_AF=0.7669;AA=A|||;VT=SNP
9	14604569	rs4741409	T	G	100	PASS	AC=1956;AF=0.390575;AN=5008;NS=2504;DP=16628;EAS_AF=0.2778;AMR_AF=0.4063;AFR_AF=0.4425;EUR_AF=0.4781;SAS_AF=0.3354;AA=T|||;VT=SNP
9	14604580	rs7036226	C	A	100	PASS	AC=1690;AF=0.33746;AN=5008;NS=2504;DP=16587;EAS_AF=0.2619;AMR_AF=0.2795;AFR_AF=0.3903;EUR_AF=0.4135;SAS_AF=0.3067;AA=C|||;VT=SNP
9	14604822	rs7850166	T	C	100	PASS	AC=629;AF=0.125599;AN=5008;NS=2504;DP=17101;EAS_AF=0.0288;AMR_AF=0.1066;AFR_AF=0.1952;EUR_AF=0.1551;SAS_AF=0.1145;AA=T|||;VT=SNP
9	14605344	rs2382486	C	T	100	PASS	AC=3340;AF=0.666933;AN=5008;NS=2504;DP=17699;EAS_AF=0.6359;AMR_AF=0.7435;AFR_AF=0.5363;EUR_AF=0.6948;SAS_AF=0.7924;AA=T|||;VT=SNP
9	14605628	rs1134457	C	A	100	PASS	AC=1558;AF=0.311102;AN=5008;NS=2504;DP=17811;EAS_AF=0.255;AMR_AF=0.2666;AFR_AF=0.3139;EUR_AF=0.4036;SAS_AF=0.3016;AA=C|||;VT=SNP
9	14606092	rs2382487	C	T	100	PASS	AC=3907;AF=0.780152;AN=5008;NS=2504;DP=17613;EAS_AF=0.6409;AMR_AF=0.7622;AFR_AF=0.9402;EUR_AF=0.7028;SAS_AF=0.7996;AA=T|||;VT=SNP
9	14606967	rs1112968	A	T	100	PASS	AC=2889;AF=0.576877;AN=5008;NS=2504;DP=14262;EAS_AF=0.6131;AMR_AF=0.6513;AFR_AF=0.4516;EUR_AF=0.5477;SAS_AF=0.6861;AA=N|||;VT=SNP
9	14607103	rs1343569	C	T	100	PASS	AC=2756;AF=0.550319;AN=5008;NS=2504;DP=12704;EAS_AF=0.5992;AMR_AF=0.5303;AFR_AF=0.5008;EUR_AF=0.4742;SAS_AF=0.6595;AA=T|||;VT=SNP
9	14607275	rs10961613	G	A	100	PASS	AC=425;AF=0.0848642;AN=5008;NS=2504;DP=13619;EAS_AF=0.122;AMR_AF=0.0764;AFR_AF=0.0045;EUR_AF=0.1153;SAS_AF=0.1299;AA=G|||;VT=SNP
9	14607664	rs2382488	A	G	100	PASS	AC=3786;AF=0.75599;AN=5008;NS=2504;DP=14123;EAS_AF=0.6399;AMR_AF=0.7579;AFR_AF=0.8419;EUR_AF=0.7058;SAS_AF=0.8098;AA=G|||;VT=SNP
9	14608986	rs12236113	C	A	100	PASS	AC=2111;AF=0.421526;AN=5008;NS=2504;DP=19253;EAS_AF=0.2778;AMR_AF=0.3646;AFR_AF=0.4841;EUR_AF=0.5398;SAS_AF=0.4039;AA=A|||;VT=SNP
9	14609481	rs10961616	G	C	100	PASS	AC=1064;AF=0.21246;AN=5008;NS=2504;DP=16816;EAS_AF=0.3423;AMR_AF=0.2565;AFR_AF=0.0855;EUR_AF=0.0785;SAS_AF=0.3569;AA=G|||;VT=SNP
9	14609567	rs10961617	G	A	100	PASS	AC=1482;AF=0.295927;AN=5008;NS=2504;DP=17904;EAS_AF=0.256;AMR_AF=0.268;AFR_AF=0.2632;EUR_AF=0.3946;SAS_AF=0.2996;AA=G|||;VT=SNP
9	14610306	rs7048089	A	G	100	PASS	AC=1404;AF=0.280351;AN=5008;NS=2504;DP=12524;EAS_AF=0.3433;AMR_AF=0.268;AFR_AF=0.3396;EUR_AF=0.0775;SAS_AF=0.3528;AA=A|||;VT=SNP
9	14610591	rs1343706	T	C	100	PASS	AC=1572;AF=0.313898;AN=5008;NS=2504;DP=13850;EAS_AF=0.2569;AMR_AF=0.2695;AFR_AF=0.3185;EUR_AF=0.4046;SAS_AF=0.3047;AA=T|||;VT=SNP
9	14610866	rs1343705	G	A	100	PASS	AC=3453;AF=0.689497;AN=5008;NS=2504;DP=14822;EAS_AF=0.6171;AMR_AF=0.6715;AFR_AF=0.8585;EUR_AF=0.5567;SAS_AF=0.6851;AA=A|||;VT=SNP
9	14611366	rs7849849	A	T	100	PASS	AC=3689;AF=0.736621;AN=5008;NS=2504;DP=15240;EAS_AF=0.6329;AMR_AF=0.7507;AFR_AF=0.8026;EUR_AF=0.6928;SAS_AF=0.7894;AA=T|||;VT=SNP
9	14611648	rs17214565	G	A	100	PASS	AC=437;AF=0.0872604;AN=5008;NS=2504;DP=18246;EAS_AF=0.0198;AMR_AF=0.0908;AFR_AF=0.0779;EUR_AF=0.1481;SAS_AF=0.1043;AA=G|||;VT=SNP
9	14611757	rs7850435	C	T	100	PASS	AC=3892;AF=0.777157;AN=5008;NS=2504;DP=18307;EAS_AF=0.6369;AMR_AF=0.7622;AFR_AF=0.9365;EUR_AF=0.7018;SAS_AF=0.7945;AA=C|||;VT=SNP
9	14611759	rs62532705	T	G	100	PASS	AC=435;AF=0.086861;AN=5008;NS=2504;DP=18283;EAS_AF=0.0198;AMR_AF=0.0908;AFR_AF=0.0779;EUR_AF=0.1461;SAS_AF=0.1043;AA=T|||;VT=SNP
9	14612188	rs1143025	T	G	100	PASS	AC=1581;AF=0.315695;AN=5008;NS=2504;DP=19248;EAS_AF=0.2569;AMR_AF=0.2738;AFR_AF=0.323;EUR_AF=0.4046;SAS_AF=0.3047;AA=T|||;VT=SNP
9	14612466	rs13290946	T	C	100	PASS	AC=1501;AF=0.29972;AN=5008;NS=2504;DP=18182;EAS_AF=0.2569;AMR_AF=0.2723;AFR_AF=0.2632;EUR_AF=0.4046;SAS_AF=0.3047;AA=T|||;VT=SNP
9	14612732	rs13290060	A	C	100	PASS	AC=1497;AF=0.298922;AN=5008;NS=2504;DP=16999;EAS_AF=0.256;AMR_AF=0.2738;AFR_AF=0.2625;EUR_AF=0.4026;SAS_AF=0.3037;AA=A|||;VT=SNP
9	14612922	rs2890991	C	T	100	PASS	AC=3457;AF=0.690296;AN=5008;NS=2504;DP=14477;EAS_AF=0.6161;AMR_AF=0.6715;AFR_AF=0.8585;EUR_AF=0.5557;SAS_AF=0.6912;AA=T|||;VT=SNP
9	14613104	rs10810184	A	G	100	PASS	AC=1622;AF=0.323882;AN=5008;NS=2504;DP=15280;EAS_AF=0.2569;AMR_AF=0.2709;AFR_AF=0.3555;EUR_AF=0.4046;SAS_AF=0.3047;AA=A|||;VT=SNP
9	14613118	rs10810185	A	T	100	PASS	AC=1627;AF=0.32488;AN=5008;NS=2504;DP=15438;EAS_AF=0.2569;AMR_AF=0.2709;AFR_AF=0.3593;EUR_AF=0.4046;SAS_AF=0.3047;AA=A|||;VT=SNP
9	14614837	rs4460485	G	A	100	PASS	AC=1520;AF=0.303514;AN=5008;NS=2504;DP=17354;EAS_AF=0.253;AMR_AF=0.268;AFR_AF=0.2965;EUR_AF=0.3936;SAS_AF=0.2975;AA=G|||;VT=SNP
9	14615033	rs10961619	A	G	100	PASS	AC=1303;AF=0.260184;AN=5008;NS=2504;DP=17583;EAS_AF=0.3562;AMR_AF=0.2723;AFR_AF=0.236;EUR_AF=0.0875;SAS_AF=0.363;AA=A|||;VT=SNP
9	14615350	rs10738372	C	T	100	PASS	AC=3450;AF=0.688898;AN=5008;NS=2504;DP=19050;EAS_AF=0.6151;AMR_AF=0.6715;AFR_AF=0.8578;EUR_AF=0.5547;SAS_AF=0.6871;AA=T|||;VT=SNP
9	14615935	rs1130072	T	C	100	PASS	AC=2749;AF=0.548922;AN=5008;NS=2504;DP=17095;EAS_AF=0.6052;AMR_AF=0.5389;AFR_AF=0.4418;EUR_AF=0.5209;SAS_AF=0.6718;AA=T|||;VT=SNP
9	14616166	rs10756585	A	G	100	PASS	AC=1519;AF=0.303315;AN=5008;NS=2504;DP=16106;EAS_AF=0.3552;AMR_AF=0.281;AFR_AF=0.3888;EUR_AF=0.0895;SAS_AF=0.3701;AA=A|||;VT=SNP
9	14616590	rs12236525	T	C	100	PASS	AC=1622;AF=0.323882;AN=5008;NS=2504;DP=16179;EAS_AF=0.2609;AMR_AF=0.2839;AFR_AF=0.3116;EUR_AF=0.4414;SAS_AF=0.3129;AA=T|||;VT=SNP
9	14616757	rs10961620	T	C	100	PASS	AC=1326;AF=0.264776;AN=5008;NS=2504;DP=17419;EAS_AF=0.1746;AMR_AF=0.2363;AFR_AF=0.3124;EUR_AF=0.3588;SAS_AF=0.2168;AA=T|||;VT=SNP
9	14616829	rs7044386	G	T	100	PASS	AC=437;AF=0.0872604;AN=5008;NS=2504;DP=18432;EAS_AF=0.0198;AMR_AF=0.0908;AFR_AF=0.0779;EUR_AF=0.1461;SAS_AF=0.1063;AA=G|||;VT=SNP
9	14617069	rs10810186	T	C	100	PASS	AC=1081;AF=0.215855;AN=5008;NS=2504;DP=16148;EAS_AF=0.3482;AMR_AF=0.2579;AFR_AF=0.0915;EUR_AF=0.0795;SAS_AF=0.3579;AA=T|||;VT=SNP
9	14617254	rs3765603	G	A	100	PASS	AC=1571;AF=0.313698;AN=5008;NS=2504;DP=17057;EAS_AF=0.253;AMR_AF=0.2709;AFR_AF=0.3162;EUR_AF=0.4105;SAS_AF=0.3037;AA=G|||;VT=SNP
9	14617477	rs3819003	A	T	100	PASS	AC=1584;AF=0.316294;AN=5008;NS=2504;DP=15979;EAS_AF=0.253;AMR_AF=0.2709;AFR_AF=0.3245;EUR_AF=0.4105;SAS_AF=0.3057;AA=A|||;VT=SNP
9	14618316	rs3209160	G	C	100	PASS	AC=343;AF=0.0684904;AN=5008;NS=2504;DP=14958;EAS_AF=0.0208;AMR_AF=0.0836;AFR_AF=0.0068;EUR_AF=0.1451;SAS_AF=0.1115;AA=G|||;VT=SNP
9	14618668	rs3802481	T	C	100	PASS	AC=1074;AF=0.214457;AN=5008;NS=2504;DP=16774;EAS_AF=0.3452;AMR_AF=0.2565;AFR_AF=0.0893;EUR_AF=0.0795;SAS_AF=0.3579;AA=T|||;VT=SNP
9	14618856	rs3802482	C	T	100	PASS	AC=3018;AF=0.602636;AN=5008;NS=2504;DP=16767;EAS_AF=0.6121;AMR_AF=0.6556;AFR_AF=0.5371;EUR_AF=0.5567;SAS_AF=0.6912;AA=T|||;VT=SNP
9	14619168	rs10810187	A	G	100	PASS	AC=3918;AF=0.782348;AN=5008;NS=2504;DP=18290;EAS_AF=0.6369;AMR_AF=0.7651;AFR_AF=0.9387;EUR_AF=0.7107;SAS_AF=0.8067;AA=G|||;VT=SNP
9	14619778	rs7869707	T	C	100	PASS	AC=685;AF=0.136781;AN=5008;NS=2504;DP=14624;EAS_AF=0.0169;AMR_AF=0.1455;AFR_AF=0.348;EUR_AF=0.0736;SAS_AF=0.0337;AA=T|||;VT=SNP
9	14620540	rs10961621	A	G	100	PASS	AC=1119;AF=0.223442;AN=5008;NS=2504;DP=15625;EAS_AF=0.3452;AMR_AF=0.2565;AFR_AF=0.1225;EUR_AF=0.0795;SAS_AF=0.3589;AA=A|||;VT=SNP
9	14620724	rs1343571	A	T	100	PASS	AC=3910;AF=0.780751;AN=5008;NS=2504;DP=16075;EAS_AF=0.6349;AMR_AF=0.7637;AFR_AF=0.9372;EUR_AF=0.7097;SAS_AF=0.8047;AA=T|||;VT=SNP
9	14620925	rs1343572	G	C	100	PASS	AC=3913;AF=0.78135;AN=5008;NS=2504;DP=17817;EAS_AF=0.6349;AMR_AF=0.7651;AFR_AF=0.9372;EUR_AF=0.7107;SAS_AF=0.8057;AA=C|||;VT=SNP
9	14620939	rs79169870	C	T	100	PASS	AC=260;AF=0.0519169;AN=5008;NS=2504;DP=17801;EAS_AF=0.0853;AMR_AF=0.036;AFR_AF=0.0015;EUR_AF=0.0547;SAS_AF=0.0941;AA=C|||;VT=SNP
9	14621093	rs10810188	A	C	100	PASS	AC=1136;AF=0.226837;AN=5008;NS=2504;DP=18263;EAS_AF=0.3472;AMR_AF=0.2565;AFR_AF=0.1225;EUR_AF=0.0795;SAS_AF=0.3742;AA=A|||;VT=SNP
9	14621599	rs10961622	T	C	100	PASS	AC=1550;AF=0.309505;AN=5008;NS=2504;DP=17162;EAS_AF=0.255;AMR_AF=0.2824;AFR_AF=0.2625;EUR_AF=0.4404;SAS_AF=0.3139;AA=T|||;VT=SNP
9	14622556	rs76445557	T	C	100	PASS	AC=278;AF=0.0555112;AN=5008;NS=2504;DP=16024;EAS_AF=0.0913;AMR_AF=0.0389;AFR_AF=0.0023;EUR_AF=0.0547;SAS_AF=0.1033;AA=T|||;VT=SNP
9	14622952	rs7874535	G	A	100	PASS	AC=3905;AF=0.779752;AN=5008;NS=2504;DP=18787;EAS_AF=0.6339;AMR_AF=0.7651;AFR_AF=0.9357;EUR_AF=0.7097;SAS_AF=0.8016;AA=A|||;VT=SNP
9	14623031	rs80255812	T	C	100	PASS	AC=275;AF=0.0549121;AN=5008;NS=2504;DP=18931;EAS_AF=0.0863;AMR_AF=0.0403;AFR_AF=0.0015;EUR_AF=0.0557;SAS_AF=0.1043;AA=T|||;VT=SNP
9	14623136	rs72704911	A	T	100	PASS	AC=442;AF=0.0882588;AN=5008;NS=2504;DP=18667;EAS_AF=0.0198;AMR_AF=0.0908;AFR_AF=0.0779;EUR_AF=0.1461;SAS_AF=0.1115;AA=A|||;VT=SNP
9	14623601	rs74966743	G	C	100	PASS	AC=171;AF=0.0341454;AN=5008;NS=2504;DP=15635;EAS_AF=0.002;AMR_AF=0.0086;AFR_AF=0.0015;EUR_AF=0.0239;SAS_AF=0.1401;AA=G|||;VT=SNP
9	14624762	rs62532729	C	T	100	PASS	AC=435;AF=0.086861;AN=5008;NS=2504;DP=17658;EAS_AF=0.0198;AMR_AF=0.0908;AFR_AF=0.0779;EUR_AF=0.1461;SAS_AF=0.1043;AA=C|||;VT=SNP
9	14625614	rs10810189	C	A	100	PASS	AC=967;AF=0.193091;AN=5008;NS=2504;DP=17349;EAS_AF=0.3442;AMR_AF=0.2493;AFR_AF=0.0159;EUR_AF=0.0785;SAS_AF=0.3548;AA=C|||;VT=SNP
9	14625818	rs12237470	T	C	100	PASS	AC=1071;AF=0.213858;AN=5008;NS=2504;DP=16632;EAS_AF=0.3442;AMR_AF=0.2579;AFR_AF=0.0885;EUR_AF=0.0785;SAS_AF=0.3569;AA=T|||;VT=SNP
9	14626887	rs10756586	G	A	100	PASS	AC=1892;AF=0.377796;AN=5008;NS=2504;DP=13108;EAS_AF=0.3611;AMR_AF=0.4063;AFR_AF=0.5325;EUR_AF=0.164;SAS_AF=0.3855;AA=A|||;VT=SNP
9	14627829	rs1343567	G	A	100	PASS	AC=302;AF=0.0603035;AN=5008;NS=2504;DP=18374;EAS_AF=0.0853;AMR_AF=0.0461;AFR_AF=0.0023;EUR_AF=0.0845;SAS_AF=0.0982;AA=G|||;VT=SNP
9	14627911	rs4492471	G	C	100	PASS	AC=3522;AF=0.703275;AN=5008;NS=2504;DP=17878;EAS_AF=0.6181;AMR_AF=0.6873;AFR_AF=0.8601;EUR_AF=0.5934;SAS_AF=0.7035;AA=C|||;VT=SNP
9	14627933	rs1343568	A	C	100	PASS	AC=2994;AF=0.597843;AN=5008;NS=2504;DP=18310;EAS_AF=0.5833;AMR_AF=0.5418;AFR_AF=0.6626;EUR_AF=0.5099;SAS_AF=0.6554;AA=A|||;VT=SNP
9	14629092	rs72704914	A	G	100	PASS	AC=712;AF=0.142173;AN=5008;NS=2504;DP=15619;EAS_AF=0.0357;AMR_AF=0.2176;AFR_AF=0.1278;EUR_AF=0.2197;SAS_AF=0.138;AA=A|||;VT=SNP
9	14629137	rs10756587	T	G	100	PASS	AC=1605;AF=0.320487;AN=5008;NS=2504;DP=16180;EAS_AF=0.2589;AMR_AF=0.2752;AFR_AF=0.2988;EUR_AF=0.4404;SAS_AF=0.3221;AA=T|||;VT=SNP
9	14629321	rs10810190	T	C	100	PASS	AC=1025;AF=0.204673;AN=5008;NS=2504;DP=16441;EAS_AF=0.3442;AMR_AF=0.2579;AFR_AF=0.0545;EUR_AF=0.0795;SAS_AF=0.3548;AA=T|||;VT=SNP
9	14629828	rs10125272	T	C	100	PASS	AC=3822;AF=0.763179;AN=5008;NS=2504;DP=16590;EAS_AF=0.6448;AMR_AF=0.7709;AFR_AF=0.8328;EUR_AF=0.7386;SAS_AF=0.8108;AA=C|||;VT=SNP
9	14630991	rs10961625	T	C	100	PASS	AC=1636;AF=0.326677;AN=5008;NS=2504;DP=16891;EAS_AF=0.2639;AMR_AF=0.2853;AFR_AF=0.2935;EUR_AF=0.4483;SAS_AF=0.3405;AA=T|||;VT=SNP
9	14631207	rs10810191	T	C	100	PASS	AC=1110;AF=0.221645;AN=5008;NS=2504;DP=21904;EAS_AF=0.3442;AMR_AF=0.2695;AFR_AF=0.0998;EUR_AF=0.0815;SAS_AF=0.3701;AA=T|||;VT=SNP
9	14631300	rs7031926	A	C	100	PASS	AC=3468;AF=0.692492;AN=5008;NS=2504;DP=19679;EAS_AF=0.621;AMR_AF=0.6801;AFR_AF=0.8343;EUR_AF=0.5835;SAS_AF=0.6953;AA=C|||;VT=SNP
9	14631541	rs10810193	T	G	100	PASS	AC=2054;AF=0.410144;AN=5008;NS=2504;DP=21027;EAS_AF=0.2609;AMR_AF=0.2983;AFR_AF=0.6233;EUR_AF=0.4414;SAS_AF=0.3231;AA=T|||;VT=SNP
9	14631836	rs2382492	G	T	100	PASS	AC=1553;AF=0.310104;AN=5008;NS=2504;DP=18882;EAS_AF=0.2599;AMR_AF=0.2738;AFR_AF=0.2897;EUR_AF=0.4105;SAS_AF=0.3119;AA=G|||;VT=SNP
9	14632433	rs75932934	A	G	100	PASS	AC=182;AF=0.0363419;AN=5008;NS=2504;DP=12757;EAS_AF=0.0069;AMR_AF=0.0101;AFR_AF=0.0015;EUR_AF=0.0239;SAS_AF=0.1452;AA=A|||;VT=SNP
9	14632737	rs10120026	C	T	100	PASS	AC=3965;AF=0.791733;AN=5008;NS=2504;DP=13867;EAS_AF=0.6419;AMR_AF=0.7781;AFR_AF=0.9418;EUR_AF=0.7386;SAS_AF=0.8078;AA=T|||;VT=SNP
9	14632802	rs10961626	T	C	100	PASS	AC=1587;AF=0.316893;AN=5008;NS=2504;DP=15916;EAS_AF=0.2609;AMR_AF=0.2839;AFR_AF=0.2905;EUR_AF=0.4294;SAS_AF=0.318;AA=T|||;VT=SNP
9	14632808	rs10961627	T	C	100	PASS	AC=1585;AF=0.316494;AN=5008;NS=2504;DP=15841;EAS_AF=0.2609;AMR_AF=0.2839;AFR_AF=0.289;EUR_AF=0.4294;SAS_AF=0.318;AA=T|||;VT=SNP
9	14632911	rs62532733	A	G	100	PASS	AC=501;AF=0.10004;AN=5008;NS=2504;DP=16160;EAS_AF=0.0288;AMR_AF=0.0994;AFR_AF=0.1036;EUR_AF=0.1561;SAS_AF=0.1115;AA=A|||;VT=SNP
9	14633083	rs10756588	G	A	100	PASS	AC=2231;AF=0.445487;AN=5008;NS=2504;DP=19980;EAS_AF=0.379;AMR_AF=0.4914;AFR_AF=0.5424;EUR_AF=0.3091;SAS_AF=0.4908;AA=G|||;VT=SNP
9	14633286	rs10961628	G	A	100	PASS	AC=1583;AF=0.316094;AN=5008;NS=2504;DP=19716;EAS_AF=0.2599;AMR_AF=0.2839;AFR_AF=0.2882;EUR_AF=0.4294;SAS_AF=0.318;AA=G|||;VT=SNP
9	14633299	rs4620377	T	C	100	PASS	AC=3309;AF=0.660743;AN=5008;NS=2504;DP=19351;EAS_AF=0.62;AMR_AF=0.6772;AFR_AF=0.7118;EUR_AF=0.5845;SAS_AF=0.7004;AA=T|||;VT=SNP
9	14633942	rs10756590	T	C	100	PASS	AC=1745;AF=0.348442;AN=5008;NS=2504;DP=18420;EAS_AF=0.2609;AMR_AF=0.2867;AFR_AF=0.3979;EUR_AF=0.4404;SAS_AF=0.3211;AA=T|||;VT=SNP
9	14634253	rs11536695	C	T	100	PASS	AC=1602;AF=0.319888;AN=5008;NS=2504;DP=20873;EAS_AF=0.2599;AMR_AF=0.2839;AFR_AF=0.292;EUR_AF=0.4404;SAS_AF=0.3211;AA=C|||;VT=SNP
9	14634474	rs2382489	A	G	100	PASS	AC=2099;AF=0.419129;AN=5008;NS=2504;DP=17525;EAS_AF=0.2609;AMR_AF=0.2997;AFR_AF=0.6558;EUR_AF=0.4414;SAS_AF=0.3241;AA=A|||;VT=SNP
9	14634549	rs62532734	C	T	100	PASS	AC=446;AF=0.0890575;AN=5008;NS=2504;DP=18272;EAS_AF=0.0198;AMR_AF=0.0908;AFR_AF=0.0862;EUR_AF=0.1461;SAS_AF=0.1043;AA=C|||;VT=SNP
9	14634767	rs4265280	T	C	100	PASS	AC=1597;AF=0.31889;AN=5008;NS=2504;DP=17774;EAS_AF=0.2599;AMR_AF=0.2839;AFR_AF=0.2882;EUR_AF=0.4404;SAS_AF=0.3211;AA=T|||;VT=SNP
9	14635157	rs4268211	A	T	100	PASS	AC=3832;AF=0.765176;AN=5008;NS=2504;DP=16968;EAS_AF=0.629;AMR_AF=0.7565;AFR_AF=0.8941;EUR_AF=0.7237;SAS_AF=0.7802;AA=T|||;VT=SNP
9	14635546	rs4490946	A	G	100	PASS	AC=1629;AF=0.32528;AN=5008;NS=2504;DP=19656;EAS_AF=0.2589;AMR_AF=0.2867;AFR_AF=0.2897;EUR_AF=0.4493;SAS_AF=0.3415;AA=A|||;VT=SNP
9	14635937	rs62532735	T	C	100	PASS	AC=469;AF=0.0936502;AN=5008;NS=2504;DP=17810;EAS_AF=0.0248;AMR_AF=0.0908;AFR_AF=0.0877;EUR_AF=0.1471;SAS_AF=0.1196;AA=T|||;VT=SNP
9	14636056	rs62532736	T	C	100	PASS	AC=477;AF=0.0952476;AN=5008;NS=2504;DP=17624;EAS_AF=0.0248;AMR_AF=0.0951;AFR_AF=0.0908;EUR_AF=0.1491;SAS_AF=0.1186;AA=T|||;VT=SNP
9	14636677	rs10810195	T	C	100	PASS	AC=2494;AF=0.498003;AN=5008;NS=2504;DP=19672;EAS_AF=0.2788;AMR_AF=0.5072;AFR_AF=0.7542;EUR_AF=0.5139;SAS_AF=0.3548;AA=t|||;VT=SNP
9	14636729	rs10756591	T	A	100	PASS	AC=3969;AF=0.792532;AN=5008;NS=2504;DP=18804;EAS_AF=0.6419;AMR_AF=0.7795;AFR_AF=0.9425;EUR_AF=0.7396;SAS_AF=0.8088;AA=A|||;VT=SNP
9	14636946	rs10961630	C	G	100	PASS	AC=1645;AF=0.328474;AN=5008;NS=2504;DP=19853;EAS_AF=0.2371;AMR_AF=0.3588;AFR_AF=0.289;EUR_AF=0.4394;SAS_AF=0.3405;AA=C|||;VT=SNP
9	14637030	rs76192340	G	C	100	PASS	AC=273;AF=0.0545128;AN=5008;NS=2504;DP=19621;EAS_AF=0.0387;AMR_AF=0.1254;AFR_AF=0.0363;EUR_AF=0.0736;SAS_AF=0.0256;AA=G|||;VT=SNP
9	14637052	rs10810196	C	T	100	PASS	AC=999;AF=0.199481;AN=5008;NS=2504;DP=19385;EAS_AF=0.3294;AMR_AF=0.1801;AFR_AF=0.0968;EUR_AF=0.0785;SAS_AF=0.3425;AA=C|||;VT=SNP
9	14637704	rs10810197	A	G	100	PASS	AC=429;AF=0.0856629;AN=5008;NS=2504;DP=18278;EAS_AF=0.1111;AMR_AF=0.1441;AFR_AF=0.003;EUR_AF=0.1024;SAS_AF=0.1125;AA=A|||;VT=SNP
9	14637911	rs7027971	A	C	100	PASS	AC=2532;AF=0.505591;AN=5008;NS=2504;DP=18602;EAS_AF=0.2827;AMR_AF=0.5086;AFR_AF=0.7458;EUR_AF=0.5249;SAS_AF=0.3885;AA=C|||;VT=SNP
9	14638966	rs2382496	T	C	100	PASS	AC=263;AF=0.052516;AN=5008;NS=2504;DP=18452;EAS_AF=0.0188;AMR_AF=0.1254;AFR_AF=0.0416;EUR_AF=0.0736;SAS_AF=0.0286;AA=T|||;VT=SNP
9	14639045	rs2382494	G	A	100	PASS	AC=3900;AF=0.778754;AN=5008;NS=2504;DP=19755;EAS_AF=0.623;AMR_AF=0.7046;AFR_AF=0.9402;EUR_AF=0.7286;SAS_AF=0.8252;AA=A|||;VT=SNP
9	14639380	rs13302629	G	A	100	PASS	AC=919;AF=0.183506;AN=5008;NS=2504;DP=17960;EAS_AF=0.128;AMR_AF=0.2089;AFR_AF=0.171;EUR_AF=0.2575;SAS_AF=0.1636;AA=G|||;VT=SNP
9	14639521	rs12335367	G	C	100	PASS	AC=1074;AF=0.214457;AN=5008;NS=2504;DP=17615;EAS_AF=0.4117;AMR_AF=0.2133;AFR_AF=0.0265;EUR_AF=0.2654;SAS_AF=0.2137;AA=G|||;VT=SNP
9	14639651	rs7850068	T	C	100	PASS	AC=4715;AF=0.941494;AN=5008;NS=2504;DP=17693;EAS_AF=0.9315;AMR_AF=0.8977;AFR_AF=0.9319;EUR_AF=0.9722;SAS_AF=0.9642;AA=C|||;VT=SNP
9	14639666	rs13284172	T	C	100	PASS	AC=1512;AF=0.301917;AN=5008;NS=2504;DP=17424;EAS_AF=0.1746;AMR_AF=0.2651;AFR_AF=0.4039;EUR_AF=0.3877;SAS_AF=0.2331;AA=T|||;VT=SNP
9	14640055	rs6474849	C	T	100	PASS	AC=4410;AF=0.880591;AN=5008;NS=2504;DP=13841;EAS_AF=0.9216;AMR_AF=0.8674;AFR_AF=0.7572;EUR_AF=0.9503;SAS_AF=0.9427;AA=T|||;VT=SNP;EX_TARGET
9	14641029	rs12554698	G	C	100	PASS	AC=1667;AF=0.332867;AN=5008;NS=2504;DP=19325;EAS_AF=0.248;AMR_AF=0.3602;AFR_AF=0.3192;EUR_AF=0.4185;SAS_AF=0.3313;AA=G|||;VT=SNP
9	14641623	rs12115353	A	G	100	PASS	AC=1788;AF=0.357029;AN=5008;NS=2504;DP=16638;EAS_AF=0.254;AMR_AF=0.3775;AFR_AF=0.3585;EUR_AF=0.4523;SAS_AF=0.3487;AA=A|||;VT=SNP
9	14643651	rs12551707	T	C	100	PASS	AC=1803;AF=0.360024;AN=5008;NS=2504;DP=18352;EAS_AF=0.246;AMR_AF=0.379;AFR_AF=0.3548;EUR_AF=0.4592;SAS_AF=0.3691;AA=T|||;VT=SNP
9	14643699	rs10961634	T	A	100	PASS	AC=1263;AF=0.252196;AN=5008;NS=2504;DP=18349;EAS_AF=0.3294;AMR_AF=0.1513;AFR_AF=0.2163;EUR_AF=0.16;SAS_AF=0.3875;AA=T|||;VT=SNP
9	14643874	rs10125040	G	A	100	PASS	AC=4681;AF=0.934704;AN=5008;NS=2504;DP=17428;EAS_AF=0.9226;AMR_AF=0.889;AFR_AF=0.9289;EUR_AF=0.9612;SAS_AF=0.9601;AA=A|||;VT=SNP
9	14644402	rs7035202	G	T	100	PASS	AC=4510;AF=0.900559;AN=5008;NS=2504;DP=14384;EAS_AF=0.9226;AMR_AF=0.8804;AFR_AF=0.8041;EUR_AF=0.9612;SAS_AF=0.9601;AA=T|||;VT=SNP
9	14644506	rs72704935	T	G	100	PASS	AC=1068;AF=0.213259;AN=5008;NS=2504;DP=15138;EAS_AF=0.3462;AMR_AF=0.2305;AFR_AF=0.0764;EUR_AF=0.2694;SAS_AF=0.1912;AA=T|||;VT=SNP
9	14644524	rs55658273	G	A	100	PASS	AC=1268;AF=0.253195;AN=5008;NS=2504;DP=14555;EAS_AF=0.3502;AMR_AF=0.3401;AFR_AF=0.1029;EUR_AF=0.341;SAS_AF=0.2045;AA=G|||;VT=SNP
9	14644737	rs4740583	A	G	100	PASS	AC=1268;AF=0.253195;AN=5008;NS=2504;DP=16109;EAS_AF=0.3502;AMR_AF=0.3401;AFR_AF=0.1029;EUR_AF=0.341;SAS_AF=0.2045;AA=G|||;VT=SNP
9	14644857	rs10810199	G	A	100	PASS	AC=1082;AF=0.216054;AN=5008;NS=2504;DP=14539;EAS_AF=0.3294;AMR_AF=0.147;AFR_AF=0.0809;EUR_AF=0.16;SAS_AF=0.3885;AA=G|||;VT=SNP
9	14645370	rs13287560	T	A	100	PASS	AC=298;AF=0.0595048;AN=5008;NS=2504;DP=16467;EAS_AF=0.0496;AMR_AF=0.0778;AFR_AF=0.0091;EUR_AF=0.1392;SAS_AF=0.0429;AA=T|||;VT=SNP
9	14645586	rs62535360	T	C	100	PASS	AC=1335;AF=0.266573;AN=5008;NS=2504;DP=17918;EAS_AF=0.3512;AMR_AF=0.3559;AFR_AF=0.1089;EUR_AF=0.3738;SAS_AF=0.2188;AA=T|||;VT=SNP
9	14645813	rs10120588	A	G	100	PASS	AC=1336;AF=0.266773;AN=5008;NS=2504;DP=19449;EAS_AF=0.3522;AMR_AF=0.3559;AFR_AF=0.1089;EUR_AF=0.3738;SAS_AF=0.2188;AA=G|||;VT=SNP
9	14645900	rs10738374	G	C	100	PASS	AC=1639;AF=0.327276;AN=5008;NS=2504;DP=19310;EAS_AF=0.245;AMR_AF=0.3501;AFR_AF=0.2958;EUR_AF=0.4254;SAS_AF=0.3374;AA=G|||;VT=SNP
9	14646622	rs34210107	A	C	100	PASS	AC=1374;AF=0.274361;AN=5008;NS=2504;DP=15194;EAS_AF=0.1647;AMR_AF=0.2536;AFR_AF=0.2973;EUR_AF=0.3847;SAS_AF=0.2577;AA=A|||;VT=SNP
9	14646691	rs12346636	A	T	100	PASS	AC=1064;AF=0.21246;AN=5008;NS=2504;DP=16620;EAS_AF=0.3462;AMR_AF=0.2262;AFR_AF=0.0741;EUR_AF=0.2684;SAS_AF=0.1943;AA=T|||;VT=SNP
9	14646920	rs9695276	C	G	100	PASS	AC=4739;AF=0.946286;AN=5008;NS=2504;DP=17065;EAS_AF=0.9306;AMR_AF=0.8991;AFR_AF=0.9486;EUR_AF=0.9722;SAS_AF=0.9663;AA=G|||;VT=SNP
9	14647361	rs10961635	T	G	100	PASS	AC=1162;AF=0.232029;AN=5008;NS=2504;DP=12438;EAS_AF=0.3373;AMR_AF=0.1571;AFR_AF=0.0961;EUR_AF=0.1789;SAS_AF=0.4151;AA=T|||;VT=SNP
9	14647431	rs28625419	A	G	100	PASS	AC=1083;AF=0.216254;AN=5008;NS=2504;DP=19065;EAS_AF=0.3462;AMR_AF=0.232;AFR_AF=0.0779;EUR_AF=0.2714;SAS_AF=0.2014;AA=A|||;VT=SNP
9	14648130	rs7849480	G	A	100	PASS	AC=1823;AF=0.364018;AN=5008;NS=2504;DP=17601;EAS_AF=0.2222;AMR_AF=0.3718;AFR_AF=0.4123;EUR_AF=0.4573;SAS_AF=0.3436;AA=G|||;VT=SNP
9	14649728	rs10961636	G	A	100	PASS	AC=1269;AF=0.253395;AN=5008;NS=2504;DP=17564;EAS_AF=0.3294;AMR_AF=0.1643;AFR_AF=0.233;EUR_AF=0.159;SAS_AF=0.363;AA=G|||;VT=SNP
9	14649846	rs10511594	C	T	100	PASS	AC=1962;AF=0.391773;AN=5008;NS=2504;DP=16685;EAS_AF=0.2173;AMR_AF=0.3703;AFR_AF=0.5386;EUR_AF=0.4324;SAS_AF=0.3466;AA=C|||;VT=SNP
9	14650155	rs9298701	G	A	100	PASS	AC=4717;AF=0.941893;AN=5008;NS=2504;DP=14864;EAS_AF=0.9087;AMR_AF=0.8991;AFR_AF=0.9486;EUR_AF=0.9722;SAS_AF=0.9663;AA=A|||;VT=SNP
9	14650347	rs9695032	C	T	100	PASS	AC=4669;AF=0.932308;AN=5008;NS=2504;DP=13769;EAS_AF=0.9048;AMR_AF=0.8905;AFR_AF=0.9327;EUR_AF=0.9612;SAS_AF=0.9601;AA=T|||;VT=SNP
9	14650493	rs13284901	C	A	100	PASS	AC=1870;AF=0.373403;AN=5008;NS=2504;DP=13445;EAS_AF=0.2173;AMR_AF=0.3602;AFR_AF=0.4841;EUR_AF=0.4274;SAS_AF=0.3384;AA=C|||;VT=SNP
9	14650684	rs7851730	T	C	100	PASS	AC=1399;AF=0.279353;AN=5008;NS=2504;DP=15487;EAS_AF=0.3373;AMR_AF=0.1686;AFR_AF=0.2927;EUR_AF=0.161;SAS_AF=0.4018;AA=T|||;VT=SNP
9	14651283	rs11790280	T	C	100	PASS	AC=1730;AF=0.345447;AN=5008;NS=2504;DP=12049;EAS_AF=0.1577;AMR_AF=0.2651;AFR_AF=0.5666;EUR_AF=0.3817;SAS_AF=0.2597;AA=T|||;VT=SNP
9	14651382	rs11790303	T	C	100	PASS	AC=1591;AF=0.317692;AN=5008;NS=2504;DP=14230;EAS_AF=0.1627;AMR_AF=0.3617;AFR_AF=0.3366;EUR_AF=0.4523;SAS_AF=0.2822;AA=T|||;VT=SNP
9	14651407	rs10756593	C	A	100	PASS	AC=4666;AF=0.931709;AN=5008;NS=2504;DP=14185;EAS_AF=0.9048;AMR_AF=0.8905;AFR_AF=0.9304;EUR_AF=0.9612;SAS_AF=0.9601;AA=A|||;VT=SNP
9	14651768	rs7869716	C	G	100	PASS	AC=4636;AF=0.925719;AN=5008;NS=2504;DP=16602;EAS_AF=0.9038;AMR_AF=0.8919;AFR_AF=0.9077;EUR_AF=0.9612;SAS_AF=0.9601;AA=G|||;VT=SNP
9	14653367	rs10756594	G	T	100	PASS	AC=2423;AF=0.483826;AN=5008;NS=2504;DP=17792;EAS_AF=0.6766;AMR_AF=0.4078;AFR_AF=0.3109;EUR_AF=0.4622;SAS_AF=0.5951;AA=t|||;VT=SNP
9	14654281	rs10448192	T	C	100	PASS	AC=4462;AF=0.890974;AN=5008;NS=2504;DP=19241;EAS_AF=0.9236;AMR_AF=0.7781;AFR_AF=0.8858;EUR_AF=0.8887;SAS_AF=0.9468;AA=t|||;VT=SNP
9	14654819	rs10810201	G	A	100	PASS	AC=1589;AF=0.317292;AN=5008;NS=2504;DP=17728;EAS_AF=0.2401;AMR_AF=0.3444;AFR_AF=0.2867;EUR_AF=0.4145;SAS_AF=0.319;AA=G|||;VT=SNP
9	14654900	rs7853156	C	T	100	PASS	AC=1077;AF=0.215056;AN=5008;NS=2504;DP=17772;EAS_AF=0.3294;AMR_AF=0.1455;AFR_AF=0.0802;EUR_AF=0.159;SAS_AF=0.3865;AA=C|||;VT=SNP
9	14655280	rs10961638	G	A	100	PASS	AC=1133;AF=0.226238;AN=5008;NS=2504;DP=18820;EAS_AF=0.3433;AMR_AF=0.245;AFR_AF=0.0915;EUR_AF=0.3032;SAS_AF=0.1953;AA=G|||;VT=SNP
9	14655330	rs4542027	G	C	100	PASS	AC=4680;AF=0.934505;AN=5008;NS=2504;DP=17657;EAS_AF=0.9048;AMR_AF=0.8905;AFR_AF=0.941;EUR_AF=0.9612;SAS_AF=0.9601;AA=C|||;VT=SNP
9	14655458	rs10961639	C	G	100	PASS	AC=1138;AF=0.227236;AN=5008;NS=2504;DP=18359;EAS_AF=0.3413;AMR_AF=0.245;AFR_AF=0.0915;EUR_AF=0.3032;SAS_AF=0.2025;AA=C|||;VT=SNP
9	14656231	rs10810202	G	C	100	PASS	AC=1118;AF=0.223243;AN=5008;NS=2504;DP=16670;EAS_AF=0.3413;AMR_AF=0.147;AFR_AF=0.0802;EUR_AF=0.167;SAS_AF=0.407;AA=G|||;VT=SNP
9	14656447	rs10756596	A	G	100	PASS	AC=1622;AF=0.323882;AN=5008;NS=2504;DP=17201;EAS_AF=0.2401;AMR_AF=0.3501;AFR_AF=0.3018;EUR_AF=0.4175;SAS_AF=0.3252;AA=A|||;VT=SNP
9	14656681	rs10119411	G	A	100	PASS	AC=2470;AF=0.493211;AN=5008;NS=2504;DP=16437;EAS_AF=0.6796;AMR_AF=0.4092;AFR_AF=0.3185;EUR_AF=0.4712;SAS_AF=0.6196;AA=A|||;VT=SNP
9	14657139	rs10756597	A	C	100	PASS	AC=4665;AF=0.93151;AN=5008;NS=2504;DP=14910;EAS_AF=0.9246;AMR_AF=0.8732;AFR_AF=0.9418;EUR_AF=0.9404;SAS_AF=0.9571;AA=C|||;VT=SNP
9	14658112	rs10810203	A	C	100	PASS	AC=1336;AF=0.266773;AN=5008;NS=2504;DP=16896;EAS_AF=0.3313;AMR_AF=0.1744;AFR_AF=0.2269;EUR_AF=0.167;SAS_AF=0.4223;AA=A|||;VT=SNP
9	14658211	rs13289971	G	T	100	PASS	AC=1898;AF=0.378994;AN=5008;NS=2504;DP=15475;EAS_AF=0.2183;AMR_AF=0.3545;AFR_AF=0.5356;EUR_AF=0.4135;SAS_AF=0.3149;AA=G|||;VT=SNP
9	14659034	rs9298702	T	C	100	PASS	AC=1126;AF=0.22484;AN=5008;NS=2504;DP=17515;EAS_AF=0.3492;AMR_AF=0.245;AFR_AF=0.0741;EUR_AF=0.3062;SAS_AF=0.2025;AA=T|||;VT=SNP
9	14659267	rs7031629	T	A	100	PASS	AC=4707;AF=0.939896;AN=5008;NS=2504;DP=17831;EAS_AF=0.9246;AMR_AF=0.8919;AFR_AF=0.9448;EUR_AF=0.9622;SAS_AF=0.9601;AA=A|||;VT=SNP
9	14660223	rs13291396	G	C	100	PASS	AC=1903;AF=0.379992;AN=5008;NS=2504;DP=16215;EAS_AF=0.2421;AMR_AF=0.3573;AFR_AF=0.4887;EUR_AF=0.4245;SAS_AF=0.3456;AA=G|||;VT=SNP
9	14660700	rs10481503	G	A	100	PASS	AC=1142;AF=0.228035;AN=5008;NS=2504;DP=17737;EAS_AF=0.3472;AMR_AF=0.245;AFR_AF=0.093;EUR_AF=0.3042;SAS_AF=0.1973;AA=G|||;VT=SNP
9	14660873	rs10481504	A	G	100	PASS	AC=1161;AF=0.231829;AN=5008;NS=2504;DP=18671;EAS_AF=0.3482;AMR_AF=0.2464;AFR_AF=0.1036;EUR_AF=0.3072;SAS_AF=0.1973;AA=A|||;VT=SNP
9	14661213	rs10481506	T	A	100	PASS	AC=4683;AF=0.935104;AN=5008;NS=2504;DP=15926;EAS_AF=0.9018;AMR_AF=0.8919;AFR_AF=0.944;EUR_AF=0.9622;SAS_AF=0.9601;AA=A|||;VT=SNP
9	14661218	rs4397504	A	C	100	PASS	AC=1154;AF=0.230431;AN=5008;NS=2504;DP=15980;EAS_AF=0.3313;AMR_AF=0.1527;AFR_AF=0.1316;EUR_AF=0.16;SAS_AF=0.3875;AA=A|||;VT=SNP
9	14662171	rs10961640	T	C	100	PASS	AC=1117;AF=0.223043;AN=5008;NS=2504;DP=16519;EAS_AF=0.37;AMR_AF=0.2248;AFR_AF=0.0061;EUR_AF=0.171;SAS_AF=0.4172;AA=T|||;VT=SNP
9	14662260	rs17215796	A	G	100	PASS	AC=360;AF=0.071885;AN=5008;NS=2504;DP=16348;EAS_AF=0.0129;AMR_AF=0.1657;AFR_AF=0.0265;EUR_AF=0.164;SAS_AF=0.0327;AA=A|||;VT=SNP;EX_TARGET
9	14662410	rs7036630	G	A	100	PASS	AC=1338;AF=0.267173;AN=5008;NS=2504;DP=15372;EAS_AF=0.3274;AMR_AF=0.1686;AFR_AF=0.2716;EUR_AF=0.1531;SAS_AF=0.3865;AA=G|||;VT=SNP
9	14662459	rs6474850	A	G	100	PASS	AC=4139;AF=0.826478;AN=5008;NS=2504;DP=15300;EAS_AF=0.8472;AMR_AF=0.6787;AFR_AF=0.8525;EUR_AF=0.8529;SAS_AF=0.8476;AA=G|||;VT=SNP
9	14663394	rs7867569	A	G	100	PASS	AC=4418;AF=0.882188;AN=5008;NS=2504;DP=14206;EAS_AF=0.9187;AMR_AF=0.7839;AFR_AF=0.851;EUR_AF=0.8887;SAS_AF=0.9499;AA=G|||;VT=SNP
9	14663550	rs10124026	T	C	100	PASS	AC=1199;AF=0.239417;AN=5008;NS=2504;DP=12275;EAS_AF=0.37;AMR_AF=0.245;AFR_AF=0.118;EUR_AF=0.3101;SAS_AF=0.1922;AA=T|||;VT=SNP
9	14663920	rs10114824	A	C	100	PASS	AC=1193;AF=0.238219;AN=5008;NS=2504;DP=16623;EAS_AF=0.3542;AMR_AF=0.2478;AFR_AF=0.1218;EUR_AF=0.3121;SAS_AF=0.1933;AA=A|||;VT=SNP
9	14670037	rs10810210	C	G	100	PASS	AC=1154;AF=0.230431;AN=5008;NS=2504;DP=14070;EAS_AF=0.3502;AMR_AF=0.147;AFR_AF=0.1293;EUR_AF=0.1471;SAS_AF=0.3885;AA=-|||;VT=SNP
9	14670890	rs7875420	A	G	100	PASS	AC=2000;AF=0.399361;AN=5008;NS=2504;DP=16531;EAS_AF=0.2163;AMR_AF=0.3588;AFR_AF=0.5666;EUR_AF=0.4304;SAS_AF=0.3589;AA=A|||;VT=SNP
9	14670949	rs10961649	C	T	100	PASS	AC=1175;AF=0.234625;AN=5008;NS=2504;DP=17156;EAS_AF=0.1349;AMR_AF=0.232;AFR_AF=0.2277;EUR_AF=0.339;SAS_AF=0.2413;AA=C|||;VT=SNP
9	14671006	rs10961650	A	T	100	PASS	AC=1154;AF=0.230431;AN=5008;NS=2504;DP=17051;EAS_AF=0.3502;AMR_AF=0.147;AFR_AF=0.1293;EUR_AF=0.1481;SAS_AF=0.3875;AA=A|||;VT=SNP
9	14671413	rs11793546	C	T	100	PASS	AC=329;AF=0.0656949;AN=5008;NS=2504;DP=19783;EAS_AF=0.0238;AMR_AF=0.085;AFR_AF=0.0076;EUR_AF=0.1332;SAS_AF=0.1043;AA=C|||;VT=SNP
9	14671647	rs72704958	A	C	100	PASS	AC=751;AF=0.14996;AN=5008;NS=2504;DP=17425;EAS_AF=0.3522;AMR_AF=0.1758;AFR_AF=0.0106;EUR_AF=0.175;SAS_AF=0.0859;AA=A|||;VT=SNP
9	14672201	rs13290219	T	C	100	PASS	AC=1726;AF=0.344649;AN=5008;NS=2504;DP=15386;EAS_AF=0.1954;AMR_AF=0.3458;AFR_AF=0.382;EUR_AF=0.4294;SAS_AF=0.3599;AA=T|||;VT=SNP
9	14672267	rs2890992	C	T	100	PASS	AC=4315;AF=0.861621;AN=5008;NS=2504;DP=15893;EAS_AF=0.8988;AMR_AF=0.7752;AFR_AF=0.7935;EUR_AF=0.8877;SAS_AF=0.9499;AA=T|||;VT=SNP
9	14672443	rs10123973	C	T	100	PASS	AC=1177;AF=0.235024;AN=5008;NS=2504;DP=16017;EAS_AF=0.3571;AMR_AF=0.2579;AFR_AF=0.1112;EUR_AF=0.3042;SAS_AF=0.1892;AA=C|||;VT=SNP
9	14672652	rs4278237	A	C	100	PASS	AC=1434;AF=0.286342;AN=5008;NS=2504;DP=15806;EAS_AF=0.3522;AMR_AF=0.281;AFR_AF=0.1936;EUR_AF=0.2217;SAS_AF=0.4141;AA=A|||;VT=SNP
9	14673249	rs9298704	G	A	100	PASS	AC=4617;AF=0.921925;AN=5008;NS=2504;DP=12263;EAS_AF=0.8968;AMR_AF=0.8948;AFR_AF=0.8941;EUR_AF=0.9622;SAS_AF=0.9632;AA=A|||;VT=SNP
9	14673395	rs9298705	T	G	100	PASS	AC=4579;AF=0.914337;AN=5008;NS=2504;DP=12998;EAS_AF=0.9028;AMR_AF=0.8963;AFR_AF=0.8608;EUR_AF=0.9612;SAS_AF=0.9632;AA=G|||;VT=SNP
9	14673853	rs10961651	A	C	100	PASS	AC=1578;AF=0.315096;AN=5008;NS=2504;DP=15451;EAS_AF=0.1954;AMR_AF=0.3415;AFR_AF=0.2685;EUR_AF=0.4314;SAS_AF=0.363;AA=A|||;VT=SNP
9	14674574	rs10961652	G	A	100	PASS	AC=1557;AF=0.310903;AN=5008;NS=2504;DP=15617;EAS_AF=0.1875;AMR_AF=0.3329;AFR_AF=0.267;EUR_AF=0.4314;SAS_AF=0.3579;AA=G|||;VT=SNP
9	14675528	rs7039437	G	C	100	PASS	AC=4642;AF=0.926917;AN=5008;NS=2504;DP=18099;EAS_AF=0.9038;AMR_AF=0.9035;AFR_AF=0.8903;EUR_AF=0.9732;SAS_AF=0.9693;AA=C|||;VT=SNP
9	14675912	rs10961653	G	A	100	PASS	AC=1556;AF=0.310703;AN=5008;NS=2504;DP=20131;EAS_AF=0.1944;AMR_AF=0.3415;AFR_AF=0.261;EUR_AF=0.4284;SAS_AF=0.3548;AA=G|||;VT=SNP
9	14675925	rs10961654	T	C	100	PASS	AC=1553;AF=0.310104;AN=5008;NS=2504;DP=20072;EAS_AF=0.1944;AMR_AF=0.3415;AFR_AF=0.2587;EUR_AF=0.4284;SAS_AF=0.3548;AA=T|||;VT=SNP
9	14676174	rs10961655	G	A	100	PASS	AC=1553;AF=0.310104;AN=5008;NS=2504;DP=20115;EAS_AF=0.1944;AMR_AF=0.3415;AFR_AF=0.2587;EUR_AF=0.4284;SAS_AF=0.3548;AA=G|||;VT=SNP
9	14676476	rs1114063	T	A	100	PASS	AC=4612;AF=0.920927;AN=5008;NS=2504;DP=17359;EAS_AF=0.9018;AMR_AF=0.8948;AFR_AF=0.8865;EUR_AF=0.9622;SAS_AF=0.9632;AA=A|||;VT=SNP
9	14676563	rs2382491	C	A	100	PASS	AC=4494;AF=0.897364;AN=5008;NS=2504;DP=16370;EAS_AF=0.9018;AMR_AF=0.889;AFR_AF=0.8011;EUR_AF=0.9612;SAS_AF=0.9632;AA=A|||;VT=SNP
9	14676727	rs28537759	C	T	100	PASS	AC=1115;AF=0.222644;AN=5008;NS=2504;DP=15163;EAS_AF=0.3323;AMR_AF=0.2579;AFR_AF=0.084;EUR_AF=0.3032;SAS_AF=0.1892;AA=C|||;VT=SNP
9	14676870	rs10810211	G	A	100	PASS	AC=4644;AF=0.927316;AN=5008;NS=2504;DP=15967;EAS_AF=0.9018;AMR_AF=0.9035;AFR_AF=0.8911;EUR_AF=0.9742;SAS_AF=0.9714;AA=A|||;VT=SNP
9	14676883	rs10961656	T	C	100	PASS	AC=1291;AF=0.257788;AN=5008;NS=2504;DP=15748;EAS_AF=0.1419;AMR_AF=0.2522;AFR_AF=0.2572;EUR_AF=0.3837;SAS_AF=0.2526;AA=T|||;VT=SNP
9	14677538	rs10810212	C	T	100	PASS	AC=1548;AF=0.309105;AN=5008;NS=2504;DP=18732;EAS_AF=0.1875;AMR_AF=0.3415;AFR_AF=0.261;EUR_AF=0.4284;SAS_AF=0.3538;AA=C|||;VT=SNP
9	14678730	rs9298706	T	C	100	PASS	AC=1214;AF=0.242412;AN=5008;NS=2504;DP=20364;EAS_AF=0.38;AMR_AF=0.268;AFR_AF=0.1112;EUR_AF=0.3072;SAS_AF=0.1933;AA=T|||;VT=SNP
9	14679206	rs10810213	A	G	100	PASS	AC=1849;AF=0.369209;AN=5008;NS=2504;DP=19278;EAS_AF=0.6161;AMR_AF=0.3473;AFR_AF=0.143;EUR_AF=0.3588;SAS_AF=0.4468;AA=A|||;VT=SNP
9	14679739	rs10961657	T	C	100	PASS	AC=1183;AF=0.236222;AN=5008;NS=2504;DP=13913;EAS_AF=0.3571;AMR_AF=0.2118;AFR_AF=0.0121;EUR_AF=0.2575;SAS_AF=0.41;AA=T|||;VT=SNP
9	14679893	rs10961658	G	C	100	PASS	AC=1179;AF=0.235423;AN=5008;NS=2504;DP=13386;EAS_AF=0.3512;AMR_AF=0.2118;AFR_AF=0.0151;EUR_AF=0.2575;SAS_AF=0.408;AA=G|||;VT=SNP
9	14680244	rs1858635	G	T	100	PASS	AC=4646;AF=0.927716;AN=5008;NS=2504;DP=16837;EAS_AF=0.8988;AMR_AF=0.9035;AFR_AF=0.8971;EUR_AF=0.9732;SAS_AF=0.9693;AA=T|||;VT=SNP
9	14680251	rs41265298	G	A	100	PASS	AC=264;AF=0.0527157;AN=5008;NS=2504;DP=16880;EAS_AF=0.0536;AMR_AF=0.0879;AFR_AF=0.0008;EUR_AF=0.0447;SAS_AF=0.1053;AA=G|||;VT=SNP
9	14680724	rs10114225	C	A	100	PASS	AC=4613;AF=0.921126;AN=5008;NS=2504;DP=19293;EAS_AF=0.8958;AMR_AF=0.8948;AFR_AF=0.8918;EUR_AF=0.9622;SAS_AF=0.9632;AA=A|||;VT=SNP
9	14682030	rs147419327	T	G	100	PASS	AC=672;AF=0.134185;AN=5008;NS=2504;DP=18491;EAS_AF=0.2649;AMR_AF=0.1383;AFR_AF=0.1256;EUR_AF=0.1034;SAS_AF=0.0399;AA=T|||;VT=SNP
9	14682063	rs4469563	G	A	100	PASS	AC=1458;AF=0.291134;AN=5008;NS=2504;DP=17422;EAS_AF=0.1994;AMR_AF=0.3242;AFR_AF=0.2042;EUR_AF=0.4215;SAS_AF=0.3456;AA=G|||;VT=SNP
9	14682104	rs4469559	C	T	100	PASS	AC=4617;AF=0.921925;AN=5008;NS=2504;DP=20089;EAS_AF=0.8998;AMR_AF=0.8948;AFR_AF=0.8918;EUR_AF=0.9622;SAS_AF=0.9632;AA=c|||;VT=SNP
9	14684036	rs114788474	G	C	100	PASS	AC=1465;AF=0.292532;AN=5008;NS=2504;DP=19771;EAS_AF=0.3393;AMR_AF=0.3386;AFR_AF=0.1089;EUR_AF=0.33;SAS_AF=0.4213;AA=G|||;VT=SNP
9	14684060	rs145798774	A	C	100	PASS	AC=1531;AF=0.305711;AN=5008;NS=2504;DP=19483;EAS_AF=0.3343;AMR_AF=0.3444;AFR_AF=0.1604;EUR_AF=0.331;SAS_AF=0.4192;AA=A|||;VT=SNP
9	14684063	rs78357746	G	T	100	PASS	AC=1623;AF=0.324081;AN=5008;NS=2504;DP=19237;EAS_AF=0.3343;AMR_AF=0.3588;AFR_AF=0.211;EUR_AF=0.333;SAS_AF=0.4325;AA=G|||;VT=SNP
9	14684937	rs10961666	A	G	100	PASS	AC=1638;AF=0.327077;AN=5008;NS=2504;DP=19661;EAS_AF=0.3383;AMR_AF=0.3588;AFR_AF=0.2148;EUR_AF=0.333;SAS_AF=0.4387;AA=A|||;VT=SNP
9	14685910	rs75985750	G	A	100	PASS	AC=909;AF=0.18151;AN=5008;NS=2504;DP=18294;EAS_AF=0.3512;AMR_AF=0.1888;AFR_AF=0.0363;EUR_AF=0.2048;SAS_AF=0.1738;AA=G|||;VT=SNP
9	14686308	rs17288444	A	G	100	PASS	AC=2212;AF=0.441693;AN=5008;NS=2504;DP=14178;EAS_AF=0.2321;AMR_AF=0.4654;AFR_AF=0.5968;EUR_AF=0.5;SAS_AF=0.3712;AA=A|||;VT=SNP
9	14686451	rs4741417	T	C	100	PASS	AC=3619;AF=0.722644;AN=5008;NS=2504;DP=14789;EAS_AF=0.5744;AMR_AF=0.7046;AFR_AF=0.7685;EUR_AF=0.7584;SAS_AF=0.7894;AA=T|||;VT=SNP
9	14686694	rs10961669	G	C	100	PASS	AC=1268;AF=0.253195;AN=5008;NS=2504;DP=17153;EAS_AF=0.3442;AMR_AF=0.2248;AFR_AF=0.084;EUR_AF=0.2555;SAS_AF=0.4059;AA=G|||;VT=SNP
9	14686797	rs72704961	C	A	100	PASS	AC=1001;AF=0.19988;AN=5008;NS=2504;DP=15750;EAS_AF=0.3502;AMR_AF=0.1888;AFR_AF=0.1074;EUR_AF=0.2038;SAS_AF=0.1738;AA=C|||;VT=SNP
9	14686931	rs13299425	A	C	100	PASS	AC=1870;AF=0.373403;AN=5008;NS=2504;DP=15550;EAS_AF=0.2312;AMR_AF=0.3444;AFR_AF=0.4682;EUR_AF=0.4264;SAS_AF=0.3579;AA=A|||;VT=SNP
9	14687361	rs62539798	T	A	100	PASS	AC=1689;AF=0.33726;AN=5008;NS=2504;DP=18504;EAS_AF=0.3581;AMR_AF=0.3602;AFR_AF=0.2421;EUR_AF=0.332;SAS_AF=0.4335;AA=T|||;VT=SNP
9	14687867	rs7865184	A	G	100	PASS	AC=1935;AF=0.386382;AN=5008;NS=2504;DP=15442;EAS_AF=0.2183;AMR_AF=0.3473;AFR_AF=0.5227;EUR_AF=0.4294;SAS_AF=0.3589;AA=A|||;VT=SNP
9	14688791	rs10810219	C	T	100	PASS	AC=1249;AF=0.249401;AN=5008;NS=2504;DP=19224;EAS_AF=0.3343;AMR_AF=0.2233;AFR_AF=0.084;EUR_AF=0.2535;SAS_AF=0.3998;AA=C|||;VT=SNP
9	14688873	rs12337006	A	G	100	PASS	AC=991;AF=0.197883;AN=5008;NS=2504;DP=18660;EAS_AF=0.3641;AMR_AF=0.1888;AFR_AF=0.084;EUR_AF=0.2058;SAS_AF=0.1789;AA=A|||;VT=SNP
9	14689088	rs10810220	G	A	100	PASS	AC=1262;AF=0.251997;AN=5008;NS=2504;DP=19615;EAS_AF=0.3343;AMR_AF=0.2233;AFR_AF=0.0938;EUR_AF=0.2535;SAS_AF=0.3998;AA=G|||;VT=SNP
9	14689163	rs13296430	T	C	100	PASS	AC=2169;AF=0.433107;AN=5008;NS=2504;DP=19891;EAS_AF=0.2262;AMR_AF=0.4798;AFR_AF=0.5393;EUR_AF=0.5219;SAS_AF=0.3783;AA=T|||;VT=SNP
9	14689191	rs10756603	T	C	100	PASS	AC=4545;AF=0.907548;AN=5008;NS=2504;DP=18721;EAS_AF=0.9256;AMR_AF=0.9078;AFR_AF=0.7897;EUR_AF=0.9831;SAS_AF=0.9703;AA=C|||;VT=SNP
9	14689594	rs2890988	C	A	100	PASS	AC=3443;AF=0.6875;AN=5008;NS=2504;DP=20301;EAS_AF=0.5317;AMR_AF=0.7147;AFR_AF=0.6467;EUR_AF=0.7773;SAS_AF=0.7914;AA=A|||;VT=SNP
9	14689633	rs12708257	T	C	100	PASS	AC=2147;AF=0.428714;AN=5008;NS=2504;DP=21093;EAS_AF=0.2024;AMR_AF=0.4784;AFR_AF=0.5393;EUR_AF=0.5229;SAS_AF=0.3804;AA=T|||;VT=SNP
9	14689745	rs2382478	G	C	100	PASS	AC=931;AF=0.185903;AN=5008;NS=2504;DP=19362;EAS_AF=0.3571;AMR_AF=0.1888;AFR_AF=0.0454;EUR_AF=0.2058;SAS_AF=0.1769;AA=G|||;VT=SNP
9	14690419	rs10961672	T	C	100	PASS	AC=4677;AF=0.933906;AN=5008;NS=2504;DP=20244;EAS_AF=0.9226;AMR_AF=0.8991;AFR_AF=0.9191;EUR_AF=0.9612;SAS_AF=0.9622;AA=C|||;VT=SNP
9	14690447	rs2382477	G	T	100	PASS	AC=4713;AF=0.941094;AN=5008;NS=2504;DP=19752;EAS_AF=0.9246;AMR_AF=0.9092;AFR_AF=0.9281;EUR_AF=0.9722;SAS_AF=0.9663;AA=T|||;VT=SNP
9	14691065	rs60495987	G	C	100	PASS	AC=1060;AF=0.211661;AN=5008;NS=2504;DP=18585;EAS_AF=0.3601;AMR_AF=0.1945;AFR_AF=0.1407;EUR_AF=0.2068;SAS_AF=0.1718;AA=G|||;VT=SNP
9	14691259	rs80212699	A	C	100	PASS	AC=259;AF=0.0517173;AN=5008;NS=2504;DP=18907;EAS_AF=0.0526;AMR_AF=0.0879;AFR_AF=0.0015;EUR_AF=0.0447;SAS_AF=0.1002;AA=A|||;VT=SNP
9	14691897	rs4740585	A	G	100	PASS	AC=1692;AF=0.337859;AN=5008;NS=2504;DP=17955;EAS_AF=0.3433;AMR_AF=0.3617;AFR_AF=0.2625;EUR_AF=0.33;SAS_AF=0.4254;AA=A|||;VT=SNP
9	14691938	rs2382476	G	A	100	PASS	AC=4682;AF=0.934904;AN=5008;NS=2504;DP=16882;EAS_AF=0.9018;AMR_AF=0.9049;AFR_AF=0.9244;EUR_AF=0.9722;SAS_AF=0.9663;AA=A|||;VT=SNP
9	14691941	rs7032619	C	T	100	PASS	AC=1252;AF=0.25;AN=5008;NS=2504;DP=16908;EAS_AF=0.3373;AMR_AF=0.2248;AFR_AF=0.084;EUR_AF=0.2535;SAS_AF=0.3988;AA=C|||;VT=SNP
9	14692153	rs118096683	T	C	100	PASS	AC=260;AF=0.0519169;AN=5008;NS=2504;DP=17453;EAS_AF=0.0536;AMR_AF=0.0879;AFR_AF=0.0015;EUR_AF=0.0447;SAS_AF=0.1002;AA=T|||;VT=SNP
9	14692202	rs4741418	T	C	100	PASS	AC=586;AF=0.117013;AN=5008;NS=2504;DP=17931;EAS_AF=0.005;AMR_AF=0.134;AFR_AF=0.3033;EUR_AF=0.0736;SAS_AF=0.0133;AA=T|||;VT=SNP
9	14692219	rs2890987	C	G	100	PASS	AC=881;AF=0.175919;AN=5008;NS=2504;DP=17946;EAS_AF=0.3591;AMR_AF=0.1873;AFR_AF=0.0098;EUR_AF=0.1988;SAS_AF=0.18;AA=C|||;VT=SNP
9	14692676	rs10756604	G	A	100	PASS	AC=1257;AF=0.250998;AN=5008;NS=2504;DP=18843;EAS_AF=0.3363;AMR_AF=0.2233;AFR_AF=0.0847;EUR_AF=0.2545;SAS_AF=0.4039;AA=G|||;VT=SNP
9	14693270	rs71476227	G	A	100	PASS	AC=2135;AF=0.426318;AN=5008;NS=2504;DP=6986;EAS_AF=0.4931;AMR_AF=0.4207;AFR_AF=0.2685;EUR_AF=0.5795;SAS_AF=0.4172;AA=G|||;VT=SNP
9	14694059	rs10961673	C	G	100	PASS	AC=2236;AF=0.446486;AN=5008;NS=2504;DP=19655;EAS_AF=0.504;AMR_AF=0.4006;AFR_AF=0.3351;EUR_AF=0.5795;SAS_AF=0.4335;AA=C|||;VT=SNP
9	14694211	rs2890989	A	G	100	PASS	AC=1572;AF=0.313898;AN=5008;NS=2504;DP=21305;EAS_AF=0.3938;AMR_AF=0.4395;AFR_AF=0.0681;EUR_AF=0.3529;SAS_AF=0.4346;AA=A|||;VT=SNP
9	14694302	rs2382479	T	C	100	PASS	AC=3394;AF=0.677716;AN=5008;NS=2504;DP=19607;EAS_AF=0.8482;AMR_AF=0.7421;AFR_AF=0.612;EUR_AF=0.5626;SAS_AF=0.6636;AA=C|||;VT=SNP
9	14694372	rs1574768	C	T	100	PASS	AC=1529;AF=0.305312;AN=5008;NS=2504;DP=20159;EAS_AF=0.375;AMR_AF=0.438;AFR_AF=0.0673;EUR_AF=0.3429;SAS_AF=0.4223;AA=C|||;VT=SNP
9	14694536	rs4326470	A	C	100	PASS	AC=1180;AF=0.235623;AN=5008;NS=2504;DP=20537;EAS_AF=0.3611;AMR_AF=0.183;AFR_AF=0.3026;EUR_AF=0.1799;SAS_AF=0.1104;AA=A|||;VT=SNP
9	14694602	rs2382480	C	T	100	PASS	AC=1820;AF=0.363419;AN=5008;NS=2504;DP=20675;EAS_AF=0.1468;AMR_AF=0.2695;AFR_AF=0.5106;EUR_AF=0.4394;SAS_AF=0.3763;AA=C|||;VT=SNP
9	14694856	rs62539800	G	A	100	PASS	AC=458;AF=0.0914537;AN=5008;NS=2504;DP=18309;EAS_AF=0.0843;AMR_AF=0.1182;AFR_AF=0.1831;EUR_AF=0.0249;SAS_AF=0.0245;AA=A|||;VT=SNP
9	14695094	rs4741419	G	A	100	PASS	AC=4202;AF=0.839058;AN=5008;NS=2504;DP=16457;EAS_AF=0.877;AMR_AF=0.8573;AFR_AF=0.6626;EUR_AF=0.9404;SAS_AF=0.9213;AA=A|||;VT=SNP
9	14695165	rs67921684	C	A	100	PASS	AC=636;AF=0.126997;AN=5008;NS=2504;DP=14704;EAS_AF=0.0387;AMR_AF=0.0418;AFR_AF=0.267;EUR_AF=0.0775;SAS_AF=0.1401;AA=C|||;VT=SNP
9	14695553	rs72704969	T	C	100	PASS	AC=214;AF=0.0427316;AN=5008;NS=2504;DP=17509;EAS_AF=0.0843;AMR_AF=0.0389;AFR_AF=0.0008;EUR_AF=0.0497;SAS_AF=0.0521;AA=T|||;VT=SNP
9	14695880	rs13300667	G	A	100	PASS	AC=379;AF=0.0756789;AN=5008;NS=2504;DP=18080;EAS_AF=0.0476;AMR_AF=0.1037;AFR_AF=0.0113;EUR_AF=0.171;SAS_AF=0.0736;AA=G|||;VT=SNP
9	14697022	rs1317294	G	A	100	PASS	AC=1258;AF=0.251198;AN=5008;NS=2504;DP=19294;EAS_AF=0.1895;AMR_AF=0.2291;AFR_AF=0.4009;EUR_AF=0.1998;SAS_AF=0.181;AA=A|||;VT=SNP
9	14697838	rs7027927	G	A	100	PASS	AC=498;AF=0.0994409;AN=5008;NS=2504;DP=19322;EAS_AF=0.0466;AMR_AF=0.0432;AFR_AF=0.2663;EUR_AF=0.0229;SAS_AF=0.047;AA=G|||;VT=SNP
9	14698077	rs7047277	T	C	100	PASS	AC=2464;AF=0.492013;AN=5008;NS=2504;DP=19148;EAS_AF=0.2937;AMR_AF=0.4107;AFR_AF=0.7837;EUR_AF=0.4095;SAS_AF=0.4448;AA=t|||;VT=SNP
9	14698475	rs77220292	G	A	100	PASS	AC=431;AF=0.0860623;AN=5008;NS=2504;DP=12712;EAS_AF=0.0823;AMR_AF=0.0994;AFR_AF=0.0053;EUR_AF=0.1163;SAS_AF=0.1585;AA=G|||;VT=SNP
9	14699253	rs112048934	G	A	100	PASS	AC=622;AF=0.124201;AN=5008;NS=2504;DP=19313;EAS_AF=0.0823;AMR_AF=0.111;AFR_AF=0.1415;EUR_AF=0.1183;SAS_AF=0.1595;AA=G|||;VT=SNP
9	14699835	rs2382483	A	T	100	PASS	AC=2420;AF=0.483227;AN=5008;NS=2504;DP=20078;EAS_AF=0.6974;AMR_AF=0.5029;AFR_AF=0.177;EUR_AF=0.5845;SAS_AF=0.5583;AA=A|||;VT=SNP
9	14699865	rs4484795	C	T	100	PASS	AC=1261;AF=0.251797;AN=5008;NS=2504;DP=19681;EAS_AF=0.2073;AMR_AF=0.255;AFR_AF=0.3623;EUR_AF=0.2157;SAS_AF=0.183;AA=T|||;VT=SNP
9	14700047	rs2382484	C	G	100	PASS	AC=740;AF=0.147764;AN=5008;NS=2504;DP=18578;EAS_AF=0.0952;AMR_AF=0.134;AFR_AF=0.2103;EUR_AF=0.1909;SAS_AF=0.0828;AA=C|||;VT=SNP
9	14701230	rs7021169	A	C	100	PASS	AC=2006;AF=0.400559;AN=5008;NS=2504;DP=19858;EAS_AF=0.2073;AMR_AF=0.3285;AFR_AF=0.5983;EUR_AF=0.4036;SAS_AF=0.3804;AA=A|||;VT=SNP
9	14701287	rs73409781	C	T	100	PASS	AC=624;AF=0.124601;AN=5008;NS=2504;DP=19631;EAS_AF=0.0833;AMR_AF=0.1138;AFR_AF=0.1415;EUR_AF=0.1213;SAS_AF=0.1554;AA=C|||;VT=SNP
9	14701616	rs12685826	G	A	100	PASS	AC=1342;AF=0.267971;AN=5008;NS=2504;DP=20890;EAS_AF=0.1964;AMR_AF=0.2565;AFR_AF=0.3079;EUR_AF=0.2147;SAS_AF=0.3507;AA=A|||;VT=SNP
9	14702156	rs10961675	T	C	100	PASS	AC=3829;AF=0.764577;AN=5008;NS=2504;DP=20881;EAS_AF=0.8442;AMR_AF=0.7017;AFR_AF=0.6513;EUR_AF=0.7962;SAS_AF=0.8476;AA=C|||;VT=SNP
9	14702425	rs56321867	A	T	100	PASS	AC=847;AF=0.169129;AN=5008;NS=2504;DP=20071;EAS_AF=0.0962;AMR_AF=0.1383;AFR_AF=0.1596;EUR_AF=0.1909;SAS_AF=0.2566;AA=A|||;VT=SNP
9	14702517	rs7853965	C	T	100	PASS	AC=649;AF=0.129593;AN=5008;NS=2504;DP=19901;EAS_AF=0.0853;AMR_AF=0.1282;AFR_AF=0.1505;EUR_AF=0.1889;SAS_AF=0.0869;AA=C|||;VT=SNP
9	14703054	rs17289082	A	G	100	PASS	AC=585;AF=0.116813;AN=5008;NS=2504;DP=20034;EAS_AF=0.1786;AMR_AF=0.1182;AFR_AF=0.0356;EUR_AF=0.1899;SAS_AF=0.0869;AA=A|||;VT=SNP
9	14703337	rs1858637	A	T	100	PASS	AC=4007;AF=0.80012;AN=5008;NS=2504;DP=15885;EAS_AF=0.9137;AMR_AF=0.7378;AFR_AF=0.6997;EUR_AF=0.7873;SAS_AF=0.8763;AA=T|||;VT=SNP
9	14703840	rs67664221	T	C	100	PASS	AC=870;AF=0.173722;AN=5008;NS=2504;DP=18638;EAS_AF=0.0972;AMR_AF=0.1398;AFR_AF=0.1641;EUR_AF=0.1938;SAS_AF=0.2689;AA=T|||;VT=SNP
9	14704185	rs72704971	C	T	100	PASS	AC=858;AF=0.171326;AN=5008;NS=2504;DP=19316;EAS_AF=0.0972;AMR_AF=0.1369;AFR_AF=0.1634;EUR_AF=0.1909;SAS_AF=0.2628;AA=T|||;VT=SNP
9	14704187	rs72704972	G	A	100	PASS	AC=858;AF=0.171326;AN=5008;NS=2504;DP=19368;EAS_AF=0.0972;AMR_AF=0.1369;AFR_AF=0.1634;EUR_AF=0.1909;SAS_AF=0.2628;AA=g|||;VT=SNP
9	14704205	rs67300622	T	C	100	PASS	AC=858;AF=0.171326;AN=5008;NS=2504;DP=20013;EAS_AF=0.0972;AMR_AF=0.1369;AFR_AF=0.1634;EUR_AF=0.1909;SAS_AF=0.2628;AA=C|||;VT=SNP
9	14704375	rs67092187	T	C	100	PASS	AC=861;AF=0.171925;AN=5008;NS=2504;DP=19713;EAS_AF=0.0972;AMR_AF=0.1383;AFR_AF=0.1641;EUR_AF=0.1909;SAS_AF=0.2638;AA=T|||;VT=SNP
9	14704595	rs66889113	T	G	100	PASS	AC=883;AF=0.176318;AN=5008;NS=2504;DP=22012;EAS_AF=0.0972;AMR_AF=0.1412;AFR_AF=0.177;EUR_AF=0.1918;SAS_AF=0.2658;AA=T|||;VT=SNP
9	14704704	rs66984090	T	C	100	PASS	AC=863;AF=0.172324;AN=5008;NS=2504;DP=20365;EAS_AF=0.0972;AMR_AF=0.1383;AFR_AF=0.1641;EUR_AF=0.1918;SAS_AF=0.2648;AA=C|||;VT=SNP
9	14704726	rs7862421	C	T	100	PASS	AC=936;AF=0.186901;AN=5008;NS=2504;DP=19524;EAS_AF=0.1538;AMR_AF=0.1729;AFR_AF=0.2526;EUR_AF=0.2068;SAS_AF=0.1217;AA=C|||;VT=SNP
9	14704812	rs113782581	A	G	100	PASS	AC=864;AF=0.172524;AN=5008;NS=2504;DP=16229;EAS_AF=0.0972;AMR_AF=0.1383;AFR_AF=0.1649;EUR_AF=0.1918;SAS_AF=0.2648;AA=G|||;VT=SNP
9	14704851	rs112391494	C	T	100	PASS	AC=864;AF=0.172524;AN=5008;NS=2504;DP=14279;EAS_AF=0.0972;AMR_AF=0.1383;AFR_AF=0.1649;EUR_AF=0.1918;SAS_AF=0.2648;AA=C|||;VT=SNP
9	14704941	rs56345466	T	C	100	PASS	AC=872;AF=0.174121;AN=5008;NS=2504;DP=15912;EAS_AF=0.0972;AMR_AF=0.1398;AFR_AF=0.1641;EUR_AF=0.1948;SAS_AF=0.2699;AA=t|||;VT=SNP
9	14705146	rs55752214	T	C	100	PASS	AC=867;AF=0.173123;AN=5008;NS=2504;DP=16637;EAS_AF=0.0972;AMR_AF=0.1383;AFR_AF=0.1672;EUR_AF=0.1918;SAS_AF=0.2648;AA=T|||;VT=SNP
9	14705156	rs55841101	T	G	100	PASS	AC=883;AF=0.176318;AN=5008;NS=2504;DP=16468;EAS_AF=0.0972;AMR_AF=0.1398;AFR_AF=0.1785;EUR_AF=0.1918;SAS_AF=0.2648;AA=T|||;VT=SNP
9	14705345	rs55688764	T	C	100	PASS	AC=879;AF=0.175519;AN=5008;NS=2504;DP=15883;EAS_AF=0.0982;AMR_AF=0.1398;AFR_AF=0.1725;EUR_AF=0.1958;SAS_AF=0.2638;AA=T|||;VT=SNP
9	14705780	rs7852885	T	C	100	PASS	AC=1027;AF=0.205072;AN=5008;NS=2504;DP=17826;EAS_AF=0.0982;AMR_AF=0.147;AFR_AF=0.2799;EUR_AF=0.1968;SAS_AF=0.2638;AA=T|||;VT=SNP
9	14706401	rs71511099	A	T	100	PASS	AC=582;AF=0.116214;AN=5008;NS=2504;DP=18624;EAS_AF=0.1706;AMR_AF=0.1153;AFR_AF=0.0356;EUR_AF=0.1958;SAS_AF=0.0879;AA=A|||;VT=SNP
9	14707580	rs7048004	G	A	100	PASS	AC=2460;AF=0.491214;AN=5008;NS=2504;DP=18202;EAS_AF=0.3145;AMR_AF=0.4078;AFR_AF=0.7685;EUR_AF=0.4105;SAS_AF=0.4407;AA=A|||;VT=SNP
9	14707810	rs67690359	C	T	100	PASS	AC=1024;AF=0.204473;AN=5008;NS=2504;DP=17627;EAS_AF=0.0942;AMR_AF=0.1801;AFR_AF=0.2352;EUR_AF=0.2078;SAS_AF=0.2904;AA=C|||;VT=SNP
9	14709151	rs10961677	C	T	100	PASS	AC=2269;AF=0.453075;AN=5008;NS=2504;DP=20629;EAS_AF=0.6528;AMR_AF=0.4914;AFR_AF=0.1218;EUR_AF=0.5736;SAS_AF=0.544;AA=C|||;VT=SNP
9	14709877	rs78532107	C	A	100	PASS	AC=325;AF=0.0648962;AN=5008;NS=2504;DP=16285;EAS_AF=0.0169;AMR_AF=0.0922;AFR_AF=0.0061;EUR_AF=0.1322;SAS_AF=0.1053;AA=c|||;VT=SNP
9	14710022	rs73411732	A	C	100	PASS	AC=188;AF=0.0375399;AN=5008;NS=2504;DP=14620;EAS_AF=0.0446;AMR_AF=0.0173;AFR_AF=0.0756;EUR_AF=0.0199;SAS_AF=0.0112;AA=C|||;VT=SNP
9	14710344	rs62535465	G	C	100	PASS	AC=181;AF=0.0361422;AN=5008;NS=2504;DP=16994;EAS_AF=0.0437;AMR_AF=0.0173;AFR_AF=0.0711;EUR_AF=0.0199;SAS_AF=0.0112;AA=G|||;VT=SNP
9	14712257	rs7024505	A	C	100	PASS	AC=1617;AF=0.322883;AN=5008;NS=2504;DP=17900;EAS_AF=0.256;AMR_AF=0.2651;AFR_AF=0.32;EUR_AF=0.3936;SAS_AF=0.364;AA=A|||;VT=SNP
9	14712456	rs1154781	C	A	100	PASS	AC=771;AF=0.153954;AN=5008;NS=2504;DP=17546;EAS_AF=0.0675;AMR_AF=0.1527;AFR_AF=0.3404;EUR_AF=0.0437;SAS_AF=0.1053;AA=C|||;VT=SNP
9	14713954	rs73411737	G	A	100	PASS	AC=207;AF=0.0413339;AN=5008;NS=2504;DP=16962;EAS_AF=0.0437;AMR_AF=0.0173;AFR_AF=0.087;EUR_AF=0.0209;SAS_AF=0.0153;AA=G|||;VT=SNP
9	14714575	rs7847525	T	C	100	PASS	AC=575;AF=0.114816;AN=5008;NS=2504;DP=18618;EAS_AF=0.0446;AMR_AF=0.072;AFR_AF=0.2988;EUR_AF=0.0378;SAS_AF=0.0481;AA=T|||;VT=SNP
9	14714678	rs7861581	G	A	100	PASS	AC=596;AF=0.11901;AN=5008;NS=2504;DP=14697;EAS_AF=0.0446;AMR_AF=0.0735;AFR_AF=0.3139;EUR_AF=0.0378;SAS_AF=0.0481;AA=G|||;VT=SNP
9	14714851	rs12000504	T	C	100	PASS	AC=543;AF=0.108427;AN=5008;NS=2504;DP=12429;EAS_AF=0.0446;AMR_AF=0.0648;AFR_AF=0.2776;EUR_AF=0.0378;SAS_AF=0.0491;AA=C|||;VT=SNP
9	14714904	rs6474851	C	A	100	PASS	AC=4578;AF=0.914137;AN=5008;NS=2504;DP=14756;EAS_AF=0.9831;AMR_AF=0.8199;AFR_AF=0.9705;EUR_AF=0.8579;SAS_AF=0.8916;AA=A|||;VT=SNP
9	14714908	rs146599125	G	A	100	PASS	AC=375;AF=0.0748802;AN=5008;NS=2504;DP=14836;EAS_AF=0.0625;AMR_AF=0.1095;AFR_AF=0.0038;EUR_AF=0.1322;SAS_AF=0.1002;AA=G|||;VT=SNP
9	14714954	rs12002338	A	G	100	PASS	AC=341;AF=0.0680911;AN=5008;NS=2504;DP=13141;EAS_AF=0.0446;AMR_AF=0.0202;AFR_AF=0.1876;EUR_AF=0.0209;SAS_AF=0.0133;AA=G|||;VT=SNP
9	14715603	rs4144143	T	A	100	PASS	AC=4731;AF=0.944688;AN=5008;NS=2504;DP=12346;EAS_AF=0.9474;AMR_AF=0.9121;AFR_AF=0.9009;EUR_AF=0.9781;SAS_AF=0.9898;AA=A|||;VT=SNP
9	14715884	rs10810224	A	T	100	PASS	AC=2326;AF=0.464457;AN=5008;NS=2504;DP=16255;EAS_AF=0.4563;AMR_AF=0.4222;AFR_AF=0.6082;EUR_AF=0.34;SAS_AF=0.4366;AA=A|||;VT=SNP
9	14716276	rs10961679	T	G	100	PASS	AC=626;AF=0.125;AN=5008;NS=2504;DP=18386;EAS_AF=0.122;AMR_AF=0.085;AFR_AF=0.1626;EUR_AF=0.1362;SAS_AF=0.0941;AA=T|||;VT=SNP
9	14716347	rs10961680	T	A	100	PASS	AC=473;AF=0.0944489;AN=5008;NS=2504;DP=17767;EAS_AF=0.127;AMR_AF=0.0735;AFR_AF=0.0469;EUR_AF=0.1362;SAS_AF=0.0971;AA=T|||;VT=SNP
9	14716349	rs10961681	A	G	100	PASS	AC=473;AF=0.0944489;AN=5008;NS=2504;DP=17749;EAS_AF=0.127;AMR_AF=0.0735;AFR_AF=0.0469;EUR_AF=0.1362;SAS_AF=0.0971;AA=A|||;VT=SNP
9	14716610	rs951273	C	A	100	PASS	AC=809;AF=0.161542;AN=5008;NS=2504;DP=15899;EAS_AF=0.0139;AMR_AF=0.1527;AFR_AF=0.3185;EUR_AF=0.1093;SAS_AF=0.1616;AA=C|||;VT=SNP
9	14716849	rs2131882	T	A	100	PASS	AC=440;AF=0.0878594;AN=5008;NS=2504;DP=17120;EAS_AF=0.1091;AMR_AF=0.072;AFR_AF=0.0363;EUR_AF=0.1362;SAS_AF=0.0971;AA=T|||;VT=SNP
9	14717702	rs60957653	G	A	100	PASS	AC=454;AF=0.090655;AN=5008;NS=2504;DP=16901;EAS_AF=0.1052;AMR_AF=0.0346;AFR_AF=0.2163;EUR_AF=0.0149;SAS_AF=0.0235;AA=A|||;VT=SNP
9	14717887	rs2088042	A	T	100	PASS	AC=2000;AF=0.399361;AN=5008;NS=2504;DP=18181;EAS_AF=0.122;AMR_AF=0.2752;AFR_AF=0.8918;EUR_AF=0.2495;SAS_AF=0.2618;AA=T|||;VT=SNP
9	14718319	rs10122817	A	C	100	PASS	AC=718;AF=0.143371;AN=5008;NS=2504;DP=18203;EAS_AF=0.0169;AMR_AF=0.1383;AFR_AF=0.3026;EUR_AF=0.0815;SAS_AF=0.1258;AA=A|||;VT=SNP
9	14719967	rs74434454	A	G	100	PASS	AC=250;AF=0.0499201;AN=5008;NS=2504;DP=20355;EAS_AF=0.005;AMR_AF=0.0634;AFR_AF=0.0061;EUR_AF=0.1203;SAS_AF=0.0736;AA=A|||;VT=SNP
9	14720057	rs3819004	T	C	100	PASS	AC=180;AF=0.0359425;AN=5008;NS=2504;DP=22230;EAS_AF=0.1071;AMR_AF=0.0101;AFR_AF=0.0204;EUR_AF=0.0149;SAS_AF=0.0235;AA=T|||;VT=SNP;EX_TARGET
9	14720361	rs17289263	T	C	100	PASS	AC=316;AF=0.063099;AN=5008;NS=2504;DP=20876;EAS_AF=0.005;AMR_AF=0.0634;AFR_AF=0.056;EUR_AF=0.1203;SAS_AF=0.0736;AA=T|||;VT=SNP;EX_TARGET
9	14720477	rs79254397	T	A	100	PASS	AC=315;AF=0.0628994;AN=5008;NS=2504;DP=17960;EAS_AF=0.005;AMR_AF=0.0634;AFR_AF=0.0552;EUR_AF=0.1203;SAS_AF=0.0736;AA=T|||;VT=SNP
9	14720566	rs7022304	T	C	100	PASS	AC=1968;AF=0.392971;AN=5008;NS=2504;DP=16739;EAS_AF=0.13;AMR_AF=0.2767;AFR_AF=0.8631;EUR_AF=0.2485;SAS_AF=0.2597;AA=C|||;VT=SNP
9	14720627	rs7022400	T	C	100	PASS	AC=820;AF=0.163738;AN=5008;NS=2504;DP=16710;EAS_AF=0.0179;AMR_AF=0.1585;AFR_AF=0.3684;EUR_AF=0.0805;SAS_AF=0.1268;AA=T|||;VT=SNP
9	14721658	rs1494360	C	A	100	PASS	AC=1973;AF=0.39397;AN=5008;NS=2504;DP=18166;EAS_AF=0.123;AMR_AF=0.2723;AFR_AF=0.885;EUR_AF=0.2475;SAS_AF=0.2464;AA=A|||;VT=SNP
9	14721972	rs1494358	C	G	100	PASS	AC=1249;AF=0.249401;AN=5008;NS=2504;DP=22268;EAS_AF=0.0179;AMR_AF=0.183;AFR_AF=0.6278;EUR_AF=0.1133;SAS_AF=0.1636;AA=G|||;VT=SNP
9	14722477	rs3747532	G	C	100	PASS	AC=2060;AF=0.411342;AN=5008;NS=2504;DP=19119;EAS_AF=0.127;AMR_AF=0.3084;AFR_AF=0.848;EUR_AF=0.3062;SAS_AF=0.2955;AA=C|||;VT=SNP;EX_TARGET
9	14722616	rs10115703	G	A	100	PASS	AC=457;AF=0.091254;AN=5008;NS=2504;DP=17449;EAS_AF=0.0179;AMR_AF=0.1282;AFR_AF=0.1089;EUR_AF=0.0815;SAS_AF=0.1268;AA=G|||;VT=SNP;EX_TARGET
9	14723079	rs10122490	A	G	100	PASS	AC=537;AF=0.107228;AN=5008;NS=2504;DP=17256;EAS_AF=0.0179;AMR_AF=0.1311;AFR_AF=0.1679;EUR_AF=0.0815;SAS_AF=0.1268;AA=A|||;VT=SNP
9	14723279	rs7018937	G	A	100	PASS	AC=527;AF=0.105232;AN=5008;NS=2504;DP=18206;EAS_AF=0.0179;AMR_AF=0.1354;AFR_AF=0.1581;EUR_AF=0.0815;SAS_AF=0.1268;AA=G|||;VT=SNP
9	14723386	rs12115314	C	T	100	PASS	AC=249;AF=0.0497204;AN=5008;NS=2504;DP=19429;EAS_AF=0.003;AMR_AF=0.0634;AFR_AF=0.0061;EUR_AF=0.1213;SAS_AF=0.0736;AA=C|||;VT=SNP
9	14723637	rs7035643	T	G	100	PASS	AC=1386;AF=0.276757;AN=5008;NS=2504;DP=18782;EAS_AF=0.0188;AMR_AF=0.1988;AFR_AF=0.7194;EUR_AF=0.1163;SAS_AF=0.1646;AA=G|||;VT=SNP
9	14723859	rs7019731	G	A	100	PASS	AC=527;AF=0.105232;AN=5008;NS=2504;DP=20375;EAS_AF=0.0179;AMR_AF=0.1354;AFR_AF=0.1581;EUR_AF=0.0815;SAS_AF=0.1268;AA=G|||;VT=SNP
9	14723871	rs7019387	A	G	100	PASS	AC=527;AF=0.105232;AN=5008;NS=2504;DP=20361;EAS_AF=0.0179;AMR_AF=0.1354;AFR_AF=0.1581;EUR_AF=0.0815;SAS_AF=0.1268;AA=A|||;VT=SNP
9	14724479	rs10123442	A	T	100	PASS	AC=528;AF=0.105431;AN=5008;NS=2504;DP=18174;EAS_AF=0.0179;AMR_AF=0.1354;AFR_AF=0.1589;EUR_AF=0.0815;SAS_AF=0.1268;AA=A|||;VT=SNP
9	14724502	rs10810226	T	C	100	PASS	AC=1998;AF=0.398962;AN=5008;NS=2504;DP=19045;EAS_AF=0.125;AMR_AF=0.2767;AFR_AF=0.8865;EUR_AF=0.2495;SAS_AF=0.2628;AA=C|||;VT=SNP
9	14725290	rs7870750	T	C	100	PASS	AC=502;AF=0.10024;AN=5008;NS=2504;DP=18190;EAS_AF=0.0179;AMR_AF=0.0735;AFR_AF=0.171;EUR_AF=0.0815;SAS_AF=0.1278;AA=T|||;VT=SNP
9	14725548	rs55767914	T	G	100	PASS	AC=420;AF=0.0838658;AN=5008;NS=2504;DP=19915;EAS_AF=0.1052;AMR_AF=0.0216;AFR_AF=0.1967;EUR_AF=0.0149;SAS_AF=0.0245;AA=T|||;VT=SNP
9	14725553	rs10121506	T	C	100	PASS	AC=563;AF=0.11242;AN=5008;NS=2504;DP=19746;EAS_AF=0.0179;AMR_AF=0.0893;AFR_AF=0.1936;EUR_AF=0.0974;SAS_AF=0.1319;AA=T|||;VT=SNP
9	14725582	rs10118242	C	G	100	PASS	AC=1278;AF=0.255192;AN=5008;NS=2504;DP=18450;EAS_AF=0.123;AMR_AF=0.1081;AFR_AF=0.6316;EUR_AF=0.0954;SAS_AF=0.1513;AA=G|||;VT=SNP
9	14725706	rs10118290	C	G	100	PASS	AC=1394;AF=0.278355;AN=5008;NS=2504;DP=17433;EAS_AF=0.123;AMR_AF=0.1412;AFR_AF=0.6483;EUR_AF=0.1282;SAS_AF=0.1902;AA=G|||;VT=SNP
9	14726390	rs78403282	C	G	100	PASS	AC=254;AF=0.0507188;AN=5008;NS=2504;DP=18643;EAS_AF=0.003;AMR_AF=0.0648;AFR_AF=0.0068;EUR_AF=0.1233;SAS_AF=0.0746;AA=C|||;VT=SNP
9	14726450	rs28394567	C	G	100	PASS	AC=1680;AF=0.335463;AN=5008;NS=2504;DP=16958;EAS_AF=0.0179;AMR_AF=0.2003;AFR_AF=0.7965;EUR_AF=0.2346;SAS_AF=0.2393;AA=G|||;VT=SNP
9	14726673	rs10122395	T	A	100	PASS	AC=645;AF=0.128794;AN=5008;NS=2504;DP=17914;EAS_AF=0.0179;AMR_AF=0.0793;AFR_AF=0.2784;EUR_AF=0.0785;SAS_AF=0.1278;AA=T|||;VT=SNP
9	14726996	rs10125285	A	G	100	PASS	AC=691;AF=0.137979;AN=5008;NS=2504;DP=17257;EAS_AF=0.0179;AMR_AF=0.0922;AFR_AF=0.2897;EUR_AF=0.0954;SAS_AF=0.1329;AA=A|||;VT=SNP
9	14727180	rs1494351	T	C	100	PASS	AC=1918;AF=0.382987;AN=5008;NS=2504;DP=19179;EAS_AF=0.128;AMR_AF=0.2147;AFR_AF=0.8555;EUR_AF=0.2495;SAS_AF=0.2638;AA=C|||;VT=SNP
9	14727637	rs1494350	T	G	100	PASS	AC=1627;AF=0.32488;AN=5008;NS=2504;DP=21291;EAS_AF=0.126;AMR_AF=0.2075;AFR_AF=0.6415;EUR_AF=0.2495;SAS_AF=0.2628;AA=G|||;VT=SNP
9	14727940	rs10961683	C	G	100	PASS	AC=1542;AF=0.307907;AN=5008;NS=2504;DP=24750;EAS_AF=0.1329;AMR_AF=0.2118;AFR_AF=0.5908;EUR_AF=0.2465;SAS_AF=0.2372;AA=C|||;VT=SNP
9	14728052	rs10961684	C	T	100	PASS	AC=1499;AF=0.299321;AN=5008;NS=2504;DP=21543;EAS_AF=0.1855;AMR_AF=0.2104;AFR_AF=0.5371;EUR_AF=0.2445;SAS_AF=0.2147;AA=T|||;VT=SNP
9	14728634	rs10810227	C	G	100	PASS	AC=746;AF=0.148962;AN=5008;NS=2504;DP=12767;EAS_AF=0.1756;AMR_AF=0.2161;AFR_AF=0.0076;EUR_AF=0.1938;SAS_AF=0.2188;AA=C|||;VT=SNP
9	14728730	rs12345917	G	A	100	PASS	AC=1426;AF=0.284744;AN=5008;NS=2504;DP=14397;EAS_AF=0.1677;AMR_AF=0.317;AFR_AF=0.3457;EUR_AF=0.329;SAS_AF=0.2546;AA=A|||;VT=SNP
9	14729051	rs12346914	G	A	100	PASS	AC=730;AF=0.145767;AN=5008;NS=2504;DP=14376;EAS_AF=0.1637;AMR_AF=0.2161;AFR_AF=0.0129;EUR_AF=0.1928;SAS_AF=0.2086;AA=G|||;VT=SNP
9	14729626	rs79209559	C	T	100	PASS	AC=248;AF=0.0495208;AN=5008;NS=2504;DP=20894;EAS_AF=0.0089;AMR_AF=0.0749;AFR_AF=0.0068;EUR_AF=0.1342;SAS_AF=0.044;AA=C|||;VT=SNP
9	14729632	rs80273346	A	G	100	PASS	AC=249;AF=0.0497204;AN=5008;NS=2504;DP=21023;EAS_AF=0.0089;AMR_AF=0.0749;AFR_AF=0.0076;EUR_AF=0.1342;SAS_AF=0.044;AA=A|||;VT=SNP
9	14729827	rs7045475	C	G	100	PASS	AC=4012;AF=0.801118;AN=5008;NS=2504;DP=22218;EAS_AF=0.7153;AMR_AF=0.8689;AFR_AF=0.8343;EUR_AF=0.8708;SAS_AF=0.7249;AA=G|||;VT=SNP
9	14730124	rs1494338	C	T	100	PASS	AC=2464;AF=0.492013;AN=5008;NS=2504;DP=21030;EAS_AF=0.5437;AMR_AF=0.5418;AFR_AF=0.4304;EUR_AF=0.5388;SAS_AF=0.4387;AA=C|||;VT=SNP
9	14730234	rs10511595	C	T	100	PASS	AC=911;AF=0.181909;AN=5008;NS=2504;DP=20295;EAS_AF=0.1657;AMR_AF=0.2363;AFR_AF=0.1097;EUR_AF=0.1978;SAS_AF=0.2413;AA=C|||;VT=SNP
9	14731427	rs4741420	C	T	100	PASS	AC=896;AF=0.178914;AN=5008;NS=2504;DP=19618;EAS_AF=0.1637;AMR_AF=0.2349;AFR_AF=0.1014;EUR_AF=0.1968;SAS_AF=0.2413;AA=C|||;VT=SNP
9	14731449	rs4741421	G	C	100	PASS	AC=3542;AF=0.707268;AN=5008;NS=2504;DP=20196;EAS_AF=0.7143;AMR_AF=0.7983;AFR_AF=0.6127;EUR_AF=0.7763;SAS_AF=0.6922;AA=C|||;VT=SNP
9	14731524	rs4741422	C	T	100	PASS	AC=896;AF=0.178914;AN=5008;NS=2504;DP=21158;EAS_AF=0.1637;AMR_AF=0.2349;AFR_AF=0.1014;EUR_AF=0.1968;SAS_AF=0.2413;AA=C|||;VT=SNP
9	14731671	rs4741423	T	C	100	PASS	AC=3607;AF=0.720248;AN=5008;NS=2504;DP=20668;EAS_AF=0.7183;AMR_AF=0.8012;AFR_AF=0.6513;EUR_AF=0.7783;SAS_AF=0.6984;AA=T|||;VT=SNP
9	14732353	rs10756605	A	G	100	PASS	AC=3601;AF=0.71905;AN=5008;NS=2504;DP=17786;EAS_AF=0.7153;AMR_AF=0.8012;AFR_AF=0.6498;EUR_AF=0.7783;SAS_AF=0.6973;AA=G|||;VT=SNP
9	14732396	rs10810228	C	T	100	PASS	AC=905;AF=0.180711;AN=5008;NS=2504;DP=17718;EAS_AF=0.1637;AMR_AF=0.2334;AFR_AF=0.1082;EUR_AF=0.1978;SAS_AF=0.2413;AA=T|||;VT=SNP
9	14732539	rs10810229	G	A	100	PASS	AC=900;AF=0.179712;AN=5008;NS=2504;DP=17623;EAS_AF=0.1637;AMR_AF=0.2349;AFR_AF=0.1082;EUR_AF=0.1958;SAS_AF=0.2372;AA=A|||;VT=SNP
9	14733005	rs10961685	C	T	100	PASS	AC=905;AF=0.180711;AN=5008;NS=2504;DP=16802;EAS_AF=0.1657;AMR_AF=0.2349;AFR_AF=0.1104;EUR_AF=0.1958;SAS_AF=0.2372;AA=C|||;VT=SNP
9	14733338	rs7852807	T	C	100	PASS	AC=3635;AF=0.725839;AN=5008;NS=2504;DP=14955;EAS_AF=0.7143;AMR_AF=0.804;AFR_AF=0.674;EUR_AF=0.7783;SAS_AF=0.6984;AA=C|||;VT=SNP
9	14733347	rs10810230	T	C	100	PASS	AC=922;AF=0.184105;AN=5008;NS=2504;DP=15131;EAS_AF=0.1667;AMR_AF=0.2349;AFR_AF=0.1203;EUR_AF=0.1968;SAS_AF=0.2393;AA=T|||;VT=SNP
9	14733376	rs10961686	G	A	100	PASS	AC=921;AF=0.183906;AN=5008;NS=2504;DP=15988;EAS_AF=0.1667;AMR_AF=0.2349;AFR_AF=0.1195;EUR_AF=0.1968;SAS_AF=0.2393;AA=A|||;VT=SNP
9	14733380	rs10961687	G	A	100	PASS	AC=914;AF=0.182508;AN=5008;NS=2504;DP=16159;EAS_AF=0.1637;AMR_AF=0.2349;AFR_AF=0.1188;EUR_AF=0.1958;SAS_AF=0.2372;AA=G|||;VT=SNP
9	14733642	rs13287172	C	A	100	PASS	AC=2756;AF=0.550319;AN=5008;NS=2504;DP=15848;EAS_AF=0.5446;AMR_AF=0.5605;AFR_AF=0.587;EUR_AF=0.5656;SAS_AF=0.4836;AA=T|||;VT=SNP
9	14733679	rs1494339	G	C	100	PASS	AC=3555;AF=0.709864;AN=5008;NS=2504;DP=15680;EAS_AF=0.7143;AMR_AF=0.7925;AFR_AF=0.6225;EUR_AF=0.7783;SAS_AF=0.6943;AA=C|||;VT=SNP
9	14733809	rs10756606	C	T	100	PASS	AC=3477;AF=0.694289;AN=5008;NS=2504;DP=17542;EAS_AF=0.7133;AMR_AF=0.7781;AFR_AF=0.5885;EUR_AF=0.7614;SAS_AF=0.6892;AA=T|||;VT=SNP
9	14733896	rs1494340	T	C	100	PASS	AC=2661;AF=0.53135;AN=5008;NS=2504;DP=17484;EAS_AF=0.5506;AMR_AF=0.5605;AFR_AF=0.5136;EUR_AF=0.5835;SAS_AF=0.4611;AA=T|||;VT=SNP
9	14733912	rs1494341	A	G	100	PASS	AC=3559;AF=0.710663;AN=5008;NS=2504;DP=17860;EAS_AF=0.7133;AMR_AF=0.7954;AFR_AF=0.6241;EUR_AF=0.7783;SAS_AF=0.6953;AA=G|||;VT=SNP
9	14735016	rs16932231	C	T	100	PASS	AC=545;AF=0.108826;AN=5008;NS=2504;DP=19918;EAS_AF=0.003;AMR_AF=0.0951;AFR_AF=0.2042;EUR_AF=0.161;SAS_AF=0.045;AA=T|||;VT=SNP
9	14735053	rs1048070	T	C	100	PASS	AC=2182;AF=0.435703;AN=5008;NS=2504;DP=18749;EAS_AF=0.5377;AMR_AF=0.4409;AFR_AF=0.2481;EUR_AF=0.5746;SAS_AF=0.4376;AA=T|||;VT=SNP
9	14735064	rs2270526	G	C	100	PASS	AC=2786;AF=0.55631;AN=5008;NS=2504;DP=18610;EAS_AF=0.5407;AMR_AF=0.6311;AFR_AF=0.4501;EUR_AF=0.7336;SAS_AF=0.4806;AA=G|||;VT=SNP
9	14735074	rs2270527	T	G	100	PASS	AC=2896;AF=0.578275;AN=5008;NS=2504;DP=18390;EAS_AF=0.5397;AMR_AF=0.6441;AFR_AF=0.5151;EUR_AF=0.7366;SAS_AF=0.4939;AA=T|||;VT=SNP
9	14735529	rs1494342	A	G	100	PASS	AC=3623;AF=0.723442;AN=5008;NS=2504;DP=19923;EAS_AF=0.7817;AMR_AF=0.7349;AFR_AF=0.7254;EUR_AF=0.7555;SAS_AF=0.6196;AA=G|||;VT=SNP
9	14735610	rs10756607	T	C	100	PASS	AC=669;AF=0.133586;AN=5008;NS=2504;DP=18696;EAS_AF=0.1696;AMR_AF=0.2161;AFR_AF=0.0076;EUR_AF=0.1829;SAS_AF=0.1575;AA=T|||;VT=SNP
9	14735694	rs1494343	A	G	100	PASS	AC=3621;AF=0.723043;AN=5008;NS=2504;DP=17462;EAS_AF=0.7817;AMR_AF=0.7349;AFR_AF=0.7247;EUR_AF=0.7545;SAS_AF=0.6196;AA=A|||;VT=SNP
9	14736409	rs77341363	A	C	100	PASS	AC=279;AF=0.0557109;AN=5008;NS=2504;DP=18906;EAS_AF=0.003;AMR_AF=0.0836;AFR_AF=0.0098;EUR_AF=0.166;SAS_AF=0.0389;AA=A|||;VT=SNP
9	14737506	rs10961689	T	G	100	PASS	AC=3681;AF=0.735024;AN=5008;NS=2504;DP=17056;EAS_AF=0.7808;AMR_AF=0.7392;AFR_AF=0.7632;EUR_AF=0.7654;SAS_AF=0.6155;AA=T|||;VT=SNP;EX_TARGET
9	14737616	rs10961690	A	G	100	PASS	AC=3667;AF=0.732228;AN=5008;NS=2504;DP=20078;EAS_AF=0.7798;AMR_AF=0.7392;AFR_AF=0.7617;EUR_AF=0.7545;SAS_AF=0.6155;AA=G|||;VT=SNP
9	14737743	rs10511596	C	A	100	PASS	AC=3649;AF=0.728634;AN=5008;NS=2504;DP=18362;EAS_AF=0.7798;AMR_AF=0.7392;AFR_AF=0.7405;EUR_AF=0.7654;SAS_AF=0.6145;AA=C|||;VT=SNP
9	14738019	rs6474852	A	G	100	PASS	AC=3680;AF=0.734824;AN=5008;NS=2504;DP=18441;EAS_AF=0.7798;AMR_AF=0.7406;AFR_AF=0.7708;EUR_AF=0.7545;SAS_AF=0.6155;AA=C|||;VT=SNP
9	14738083	rs7046142	T	C	100	PASS	AC=3144;AF=0.627796;AN=5008;NS=2504;DP=17262;EAS_AF=0.7798;AMR_AF=0.6268;AFR_AF=0.5961;EUR_AF=0.6004;SAS_AF=0.5429;AA=T|||;VT=SNP
9	14738389	rs10961691	T	C	100	PASS	AC=3685;AF=0.735823;AN=5008;NS=2504;DP=17972;EAS_AF=0.7817;AMR_AF=0.7406;AFR_AF=0.7731;EUR_AF=0.7545;SAS_AF=0.6155;AA=C|||;VT=SNP
9	14738460	rs6474853	A	G	100	PASS	AC=3429;AF=0.684704;AN=5008;NS=2504;DP=17527;EAS_AF=0.7817;AMR_AF=0.7147;AFR_AF=0.6195;EUR_AF=0.7525;SAS_AF=0.5818;AA=A|||;VT=SNP
9	14738793	rs7030734	A	C	100	PASS	AC=3167;AF=0.632388;AN=5008;NS=2504;DP=13838;EAS_AF=0.7808;AMR_AF=0.6311;AFR_AF=0.6112;EUR_AF=0.5994;SAS_AF=0.5429;AA=A|||;VT=SNP
9	14739875	rs10810231	G	C	100	PASS	AC=3387;AF=0.676318;AN=5008;NS=2504;DP=14427;EAS_AF=0.7817;AMR_AF=0.6527;AFR_AF=0.7421;EUR_AF=0.6014;SAS_AF=0.5726;AA=C|||;VT=SNP
9	14740300	rs2270528	A	G	100	PASS	AC=3001;AF=0.599241;AN=5008;NS=2504;DP=19129;EAS_AF=0.7817;AMR_AF=0.6311;AFR_AF=0.4879;EUR_AF=0.5994;SAS_AF=0.5389;AA=A|||;VT=SNP
9	14740682	rs8181217	G	A	100	PASS	AC=524;AF=0.104633;AN=5008;NS=2504;DP=14877;EAS_AF=0.2113;AMR_AF=0.0836;AFR_AF=0.1127;EUR_AF=0.0517;SAS_AF=0.0532;AA=G|||;VT=SNP
9	14741409	rs7036802	T	C	100	PASS	AC=353;AF=0.0704872;AN=5008;NS=2504;DP=17881;EAS_AF=0.004;AMR_AF=0.1023;AFR_AF=0.0356;EUR_AF=0.1809;SAS_AF=0.0501;AA=T|||;VT=SNP
9	14741564	rs1494344	A	T	100	PASS	AC=3428;AF=0.684505;AN=5008;NS=2504;DP=18600;EAS_AF=0.7758;AMR_AF=0.7349;AFR_AF=0.5908;EUR_AF=0.7545;SAS_AF=0.6094;AA=T|||;VT=SNP
9	14741876	rs989615	A	G	100	PASS	AC=3521;AF=0.703075;AN=5008;NS=2504;DP=16817;EAS_AF=0.7768;AMR_AF=0.7392;AFR_AF=0.6452;EUR_AF=0.7654;SAS_AF=0.6155;AA=A|||;VT=SNP
9	14743034	rs7028604	C	A	100	PASS	AC=3154;AF=0.629792;AN=5008;NS=2504;DP=17730;EAS_AF=0.7222;AMR_AF=0.6455;AFR_AF=0.5477;EUR_AF=0.6998;SAS_AF=0.5624;AA=A|||;VT=SNP
9	14743469	rs7857091	G	A	100	PASS	AC=1765;AF=0.352436;AN=5008;NS=2504;DP=19916;EAS_AF=0.2768;AMR_AF=0.3401;AFR_AF=0.4145;EUR_AF=0.2793;SAS_AF=0.4305;AA=A|||;VT=SNP
9	14743470	rs7872460	T	G	100	PASS	AC=1763;AF=0.352037;AN=5008;NS=2504;DP=20015;EAS_AF=0.2768;AMR_AF=0.3386;AFR_AF=0.4138;EUR_AF=0.2793;SAS_AF=0.4305;AA=G|||;VT=SNP
9	14744424	rs10756608	T	C	100	PASS	AC=1856;AF=0.370607;AN=5008;NS=2504;DP=12525;EAS_AF=0.2768;AMR_AF=0.3573;AFR_AF=0.4569;EUR_AF=0.2992;SAS_AF=0.4335;AA=T|||;VT=SNP
9	14744705	rs7033951	C	T	100	PASS	AC=2248;AF=0.448882;AN=5008;NS=2504;DP=13895;EAS_AF=0.2768;AMR_AF=0.4424;AFR_AF=0.5598;EUR_AF=0.4573;SAS_AF=0.4724;AA=T|||;VT=SNP
9	14744859	rs1908300	A	G	100	PASS	AC=2109;AF=0.421126;AN=5008;NS=2504;DP=17089;EAS_AF=0.2768;AMR_AF=0.4222;AFR_AF=0.4917;EUR_AF=0.4553;SAS_AF=0.4387;AA=A|||;VT=SNP
9	14744958	rs10810232	C	G	100	PASS	AC=647;AF=0.129193;AN=5008;NS=2504;DP=18217;EAS_AF=0.1766;AMR_AF=0.2003;AFR_AF=0.0076;EUR_AF=0.164;SAS_AF=0.1585;AA=C|||;VT=SNP
9	14745049	rs1908301	A	G	100	PASS	AC=1715;AF=0.342452;AN=5008;NS=2504;DP=18148;EAS_AF=0.2768;AMR_AF=0.3386;AFR_AF=0.3949;EUR_AF=0.2863;SAS_AF=0.3998;AA=A|||;VT=SNP
9	14745098	rs1908302	G	C	100	PASS	AC=1807;AF=0.360823;AN=5008;NS=2504;DP=18570;EAS_AF=0.1815;AMR_AF=0.3862;AFR_AF=0.5159;EUR_AF=0.4185;SAS_AF=0.2587;AA=C|||;VT=SNP
9	14745313	rs2382498	A	T	100	PASS	AC=1665;AF=0.332468;AN=5008;NS=2504;DP=18468;EAS_AF=0.2768;AMR_AF=0.3357;AFR_AF=0.3585;EUR_AF=0.2863;SAS_AF=0.3998;AA=T|||;VT=SNP
9	14745886	rs7865801	G	A	100	PASS	AC=3048;AF=0.608626;AN=5008;NS=2504;DP=18275;EAS_AF=0.5159;AMR_AF=0.5562;AFR_AF=0.6914;EUR_AF=0.6074;SAS_AF=0.6309;AA=A|||;VT=SNP
9	14747133	rs2270529	T	C	100	PASS	AC=1692;AF=0.337859;AN=5008;NS=2504;DP=21767;EAS_AF=0.2768;AMR_AF=0.3415;AFR_AF=0.3638;EUR_AF=0.3002;SAS_AF=0.4018;AA=T|||;VT=SNP
9	14747157	rs2270530	A	C	100	PASS	AC=1720;AF=0.34345;AN=5008;NS=2504;DP=21672;EAS_AF=0.2778;AMR_AF=0.3386;AFR_AF=0.3865;EUR_AF=0.3002;SAS_AF=0.4008;AA=A|||;VT=SNP
9	14747412	rs4741426	A	G	100	PASS	AC=688;AF=0.13738;AN=5008;NS=2504;DP=17179;EAS_AF=0.1806;AMR_AF=0.2161;AFR_AF=0.0076;EUR_AF=0.1839;SAS_AF=0.1646;AA=A|||;VT=SNP;EX_TARGET
9	14748039	rs80243513	T	C	100	PASS	AC=1674;AF=0.334265;AN=5008;NS=2504;DP=21572;EAS_AF=0.2768;AMR_AF=0.3343;AFR_AF=0.3578;EUR_AF=0.2992;SAS_AF=0.3978;AA=T|||;VT=SNP
9	14749329	rs10123611	A	G	100	PASS	AC=1751;AF=0.349641;AN=5008;NS=2504;DP=15677;EAS_AF=0.2748;AMR_AF=0.3386;AFR_AF=0.4221;EUR_AF=0.2883;SAS_AF=0.3998;AA=G|||;VT=SNP
9	14749434	rs10117516	C	T	100	PASS	AC=2117;AF=0.422724;AN=5008;NS=2504;DP=16721;EAS_AF=0.2688;AMR_AF=0.4049;AFR_AF=0.5537;EUR_AF=0.4026;SAS_AF=0.4376;AA=T|||;VT=SNP
9	14750778	rs10756609	T	C	100	PASS	AC=2001;AF=0.399561;AN=5008;NS=2504;DP=16629;EAS_AF=0.3571;AMR_AF=0.4957;AFR_AF=0.4402;EUR_AF=0.3002;SAS_AF=0.4223;AA=T|||;VT=SNP
9	14750911	rs34464764	G	C	100	PASS	AC=522;AF=0.104233;AN=5008;NS=2504;DP=18848;EAS_AF=0.0327;AMR_AF=0.1614;AFR_AF=0.0265;EUR_AF=0.2366;SAS_AF=0.1063;AA=G|||;VT=SNP
9	14751872	rs2890993	T	G	100	PASS	AC=1380;AF=0.275559;AN=5008;NS=2504;DP=18788;EAS_AF=0.3601;AMR_AF=0.2219;AFR_AF=0.4032;EUR_AF=0.162;SAS_AF=0.1708;AA=T|||;VT=SNP
9	14751903	rs72605693	C	A	100	PASS	AC=1488;AF=0.297125;AN=5008;NS=2504;DP=18851;EAS_AF=0.4028;AMR_AF=0.2752;AFR_AF=0.3086;EUR_AF=0.2167;SAS_AF=0.271;AA=A|||;VT=SNP
9	14751955	rs7041627	C	T	100	PASS	AC=1384;AF=0.276358;AN=5008;NS=2504;DP=19680;EAS_AF=0.2996;AMR_AF=0.2536;AFR_AF=0.3691;EUR_AF=0.2038;SAS_AF=0.2178;AA=T|||;VT=SNP
9	14751963	rs62535285	G	A	100	PASS	AC=887;AF=0.177117;AN=5008;NS=2504;DP=19720;EAS_AF=0.2976;AMR_AF=0.2003;AFR_AF=0.1089;EUR_AF=0.1511;SAS_AF=0.1554;AA=G|||;VT=SNP
9	14752026	rs72709538	C	T	100	PASS	AC=386;AF=0.0770767;AN=5008;NS=2504;DP=18639;EAS_AF=0.0942;AMR_AF=0.0605;AFR_AF=0.0045;EUR_AF=0.0994;SAS_AF=0.1462;AA=C|||;VT=SNP
9	14753279	rs7862320	T	C	100	PASS	AC=833;AF=0.166334;AN=5008;NS=2504;DP=18973;EAS_AF=0.0169;AMR_AF=0.0793;AFR_AF=0.3449;EUR_AF=0.1352;SAS_AF=0.1728;AA=T|||;VT=SNP
9	14753882	rs1494345	T	C	100	PASS	AC=2413;AF=0.481829;AN=5008;NS=2504;DP=16953;EAS_AF=0.6419;AMR_AF=0.5317;AFR_AF=0.2723;EUR_AF=0.5149;SAS_AF=0.5307;AA=T|||;VT=SNP
9	14754010	rs2035987	A	G	100	PASS	AC=2101;AF=0.419529;AN=5008;NS=2504;DP=17050;EAS_AF=0.5903;AMR_AF=0.5187;AFR_AF=0.1346;EUR_AF=0.508;SAS_AF=0.4673;AA=A|||;VT=SNP
9	14754864	rs7023573	A	G	100	PASS	AC=3455;AF=0.689896;AN=5008;NS=2504;DP=20937;EAS_AF=0.6101;AMR_AF=0.6715;AFR_AF=0.7579;EUR_AF=0.7008;SAS_AF=0.682;AA=G|||;VT=SNP
9	14755278	rs10756610	T	G	100	PASS	AC=2217;AF=0.442692;AN=5008;NS=2504;DP=23418;EAS_AF=0.5903;AMR_AF=0.5259;AFR_AF=0.2194;EUR_AF=0.507;SAS_AF=0.4673;AA=T|||;VT=SNP
9	14756143	rs985204	T	C	100	PASS	AC=2112;AF=0.421725;AN=5008;NS=2504;DP=15213;EAS_AF=0.5893;AMR_AF=0.5144;AFR_AF=0.1513;EUR_AF=0.5089;SAS_AF=0.4591;AA=T|||;VT=SNP
9	14756483	rs10810233	A	G	100	PASS	AC=2111;AF=0.421526;AN=5008;NS=2504;DP=14345;EAS_AF=0.5645;AMR_AF=0.5187;AFR_AF=0.1558;EUR_AF=0.5109;SAS_AF=0.4724;AA=A|||;VT=SNP
9	14756969	rs12348146	T	C	100	PASS	AC=1636;AF=0.326677;AN=5008;NS=2504;DP=15683;EAS_AF=0.4048;AMR_AF=0.3991;AFR_AF=0.298;EUR_AF=0.2962;SAS_AF=0.2648;AA=T|||;VT=SNP
9	14757283	rs7021482	T	C	100	PASS	AC=4468;AF=0.892173;AN=5008;NS=2504;DP=15374;EAS_AF=0.9415;AMR_AF=0.9452;AFR_AF=0.8306;EUR_AF=0.8807;SAS_AF=0.8988;AA=T|||;VT=SNP
9	14757323	rs113887660	T	C	100	PASS	AC=445;AF=0.0888578;AN=5008;NS=2504;DP=15854;EAS_AF=0.0585;AMR_AF=0.049;AFR_AF=0.0885;EUR_AF=0.1193;SAS_AF=0.1176;AA=T|||;VT=SNP
9	14757326	rs7036406	G	C	100	PASS	AC=1319;AF=0.263379;AN=5008;NS=2504;DP=15755;EAS_AF=0.2252;AMR_AF=0.17;AFR_AF=0.3071;EUR_AF=0.2555;SAS_AF=0.318;AA=G|||;VT=SNP
9	14757592	rs10123193	T	C	100	PASS	AC=581;AF=0.116014;AN=5008;NS=2504;DP=20388;EAS_AF=0.0585;AMR_AF=0.0735;AFR_AF=0.1505;EUR_AF=0.1461;SAS_AF=0.1278;AA=T|||;VT=SNP
9	14757683	rs13302847	A	G	100	PASS	AC=697;AF=0.139177;AN=5008;NS=2504;DP=19069;EAS_AF=0.1002;AMR_AF=0.1599;AFR_AF=0.0295;EUR_AF=0.2316;SAS_AF=0.2178;AA=A|||;VT=SNP
9	14757744	rs10738377	C	A	100	PASS	AC=824;AF=0.164537;AN=5008;NS=2504;DP=18564;EAS_AF=0.2212;AMR_AF=0.1297;AFR_AF=0.0061;EUR_AF=0.2435;SAS_AF=0.2638;AA=C|||;VT=SNP
9	14757877	rs7864052	A	C	100	PASS	AC=1979;AF=0.395168;AN=5008;NS=2504;DP=20286;EAS_AF=0.2827;AMR_AF=0.2406;AFR_AF=0.5265;EUR_AF=0.3966;SAS_AF=0.4417;AA=A|||;VT=SNP
9	14758222	rs10810234	T	C	100	PASS	AC=469;AF=0.0936502;AN=5008;NS=2504;DP=21717;EAS_AF=0.0615;AMR_AF=0.0692;AFR_AF=0.0673;EUR_AF=0.1441;SAS_AF=0.1278;AA=T|||;VT=SNP
9	14758228	rs7040337	C	T	100	PASS	AC=812;AF=0.162141;AN=5008;NS=2504;DP=21451;EAS_AF=0.1022;AMR_AF=0.2666;AFR_AF=0.1263;EUR_AF=0.2087;SAS_AF=0.1503;AA=C|||;VT=SNP
9	14758578	rs7026234	T	C	100	PASS	AC=849;AF=0.169529;AN=5008;NS=2504;DP=16339;EAS_AF=0.1032;AMR_AF=0.2896;AFR_AF=0.1543;EUR_AF=0.2276;SAS_AF=0.1135;AA=T|||;VT=SNP
9	14758587	rs7026238	T	A	100	PASS	AC=763;AF=0.152356;AN=5008;NS=2504;DP=16051;EAS_AF=0.1032;AMR_AF=0.2651;AFR_AF=0.1263;EUR_AF=0.2028;SAS_AF=0.1063;AA=T|||;VT=SNP
9	14759430	rs2890994	T	C	100	PASS	AC=1001;AF=0.19988;AN=5008;NS=2504;DP=11229;EAS_AF=0.373;AMR_AF=0.2651;AFR_AF=0.1437;EUR_AF=0.1133;SAS_AF=0.1401;AA=T|||;VT=SNP
9	14760880	rs72605694	T	C	100	PASS	AC=735;AF=0.146765;AN=5008;NS=2504;DP=17474;EAS_AF=0.3085;AMR_AF=0.2594;AFR_AF=0.0673;EUR_AF=0.0954;SAS_AF=0.0603;AA=T|||;VT=SNP
9	14761002	rs13294547	A	G	100	PASS	AC=685;AF=0.136781;AN=5008;NS=2504;DP=18671;EAS_AF=0.1012;AMR_AF=0.1585;AFR_AF=0.0212;EUR_AF=0.2316;SAS_AF=0.2168;AA=A|||;VT=SNP
9	14761175	rs11790664	G	A	100	PASS	AC=623;AF=0.124401;AN=5008;NS=2504;DP=15651;EAS_AF=0.1012;AMR_AF=0.2565;AFR_AF=0.0446;EUR_AF=0.1909;SAS_AF=0.0941;AA=G|||;VT=SNP
9	14761181	rs16932262	T	C	100	PASS	AC=179;AF=0.0357428;AN=5008;NS=2504;DP=15361;EAS_AF=0.0625;AMR_AF=0.0029;AFR_AF=0.0182;EUR_AF=0.0169;SAS_AF=0.0746;AA=T|||;VT=SNP
9	14761226	rs1724	T	C	100	PASS	AC=4228;AF=0.844249;AN=5008;NS=2504;DP=15159;EAS_AF=0.8988;AMR_AF=0.7378;AFR_AF=0.8404;EUR_AF=0.8091;SAS_AF=0.9049;AA=T|||;VT=SNP
9	14761260	rs10124839	A	C	100	PASS	AC=473;AF=0.0944489;AN=5008;NS=2504;DP=15814;EAS_AF=0.0585;AMR_AF=0.0706;AFR_AF=0.0673;EUR_AF=0.1431;SAS_AF=0.135;AA=A|||;VT=SNP
9	14761285	rs79207813	G	A	100	PASS	AC=221;AF=0.0441294;AN=5008;NS=2504;DP=16060;EAS_AF=0.0625;AMR_AF=0.0072;AFR_AF=0.0477;EUR_AF=0.0169;SAS_AF=0.0746;AA=G|||;VT=SNP
9	14761788	rs7858690	C	T	100	PASS	AC=787;AF=0.157149;AN=5008;NS=2504;DP=18285;EAS_AF=0.2163;AMR_AF=0.1196;AFR_AF=0.0061;EUR_AF=0.2227;SAS_AF=0.2597;AA=C|||;VT=SNP
9	14762247	rs4741428	G	C	100	PASS	AC=466;AF=0.0930511;AN=5008;NS=2504;DP=20590;EAS_AF=0.0575;AMR_AF=0.0677;AFR_AF=0.0666;EUR_AF=0.1402;SAS_AF=0.135;AA=G|||;VT=SNP
9	14762424	rs72605695	G	A	100	PASS	AC=720;AF=0.14377;AN=5008;NS=2504;DP=19642;EAS_AF=0.2986;AMR_AF=0.2493;AFR_AF=0.0855;EUR_AF=0.0805;SAS_AF=0.0532;AA=G|||;VT=SNP
9	14762491	rs1552894	T	A	100	PASS	AC=579;AF=0.115615;AN=5008;NS=2504;DP=18885;EAS_AF=0.1577;AMR_AF=0.0807;AFR_AF=0.1248;EUR_AF=0.0855;SAS_AF=0.1155;AA=T|||;VT=SNP
9	14762700	rs12685742	T	C	100	PASS	AC=1572;AF=0.313898;AN=5008;NS=2504;DP=17901;EAS_AF=0.2024;AMR_AF=0.4323;AFR_AF=0.1815;EUR_AF=0.4642;SAS_AF=0.3691;AA=T|||;VT=SNP
9	14762898	rs3747533	C	G	100	PASS	AC=575;AF=0.114816;AN=5008;NS=2504;DP=17994;EAS_AF=0.1577;AMR_AF=0.0807;AFR_AF=0.1248;EUR_AF=0.0855;SAS_AF=0.1115;AA=C|||;VT=SNP
9	14763025	rs3747534	G	C	100	PASS	AC=440;AF=0.0878594;AN=5008;NS=2504;DP=20943;EAS_AF=0.0575;AMR_AF=0.0504;AFR_AF=0.0847;EUR_AF=0.1163;SAS_AF=0.1207;AA=G|||;VT=SNP
9	14763056	rs16932272	C	T	100	PASS	AC=333;AF=0.0664936;AN=5008;NS=2504;DP=21614;EAS_AF=0.0655;AMR_AF=0.0648;AFR_AF=0.0666;EUR_AF=0.0656;SAS_AF=0.0695;AA=C|||;VT=SNP
9	14763194	rs10114365	A	G	100	PASS	AC=3576;AF=0.714058;AN=5008;NS=2504;DP=20266;EAS_AF=0.7411;AMR_AF=0.6527;AFR_AF=0.6657;EUR_AF=0.7227;SAS_AF=0.7863;AA=A|||;VT=SNP
9	14763273	rs2382499	G	C	100	PASS	AC=1318;AF=0.263179;AN=5008;NS=2504;DP=18920;EAS_AF=0.2599;AMR_AF=0.3415;AFR_AF=0.2496;EUR_AF=0.2773;SAS_AF=0.2147;AA=T|||;VT=SNP
9	14763785	rs72614219	G	A	100	PASS	AC=870;AF=0.173722;AN=5008;NS=2504;DP=22239;EAS_AF=0.3532;AMR_AF=0.2493;AFR_AF=0.0915;EUR_AF=0.0964;SAS_AF=0.1258;AA=A|||;VT=SNP
9	14763794	rs7025230	T	C	100	PASS	AC=3294;AF=0.657748;AN=5008;NS=2504;DP=22372;EAS_AF=0.5456;AMR_AF=0.4741;AFR_AF=0.7254;EUR_AF=0.6968;SAS_AF=0.772;AA=T|||;VT=SNP
9	14763855	rs7039708	A	G	100	PASS	AC=4023;AF=0.803315;AN=5008;NS=2504;DP=22583;EAS_AF=0.6468;AMR_AF=0.745;AFR_AF=0.8238;EUR_AF=0.9046;SAS_AF=0.8742;AA=A|||;VT=SNP
9	14764090	rs7043048	A	C	100	PASS	AC=3328;AF=0.664537;AN=5008;NS=2504;DP=21028;EAS_AF=0.5437;AMR_AF=0.4741;AFR_AF=0.7489;EUR_AF=0.6978;SAS_AF=0.7761;AA=A|||;VT=SNP
9	14764737	rs72614220	A	G	100	PASS	AC=702;AF=0.140176;AN=5008;NS=2504;DP=18518;EAS_AF=0.3056;AMR_AF=0.2464;AFR_AF=0.0681;EUR_AF=0.0805;SAS_AF=0.0532;AA=A|||;VT=SNP
9	14765030	rs923926	T	C	100	PASS	AC=1247;AF=0.249002;AN=5008;NS=2504;DP=17792;EAS_AF=0.2569;AMR_AF=0.2392;AFR_AF=0.1354;EUR_AF=0.3181;SAS_AF=0.3303;AA=T|||;VT=SNP
9	14765220	rs17218712	C	T	100	PASS	AC=1230;AF=0.245607;AN=5008;NS=2504;DP=19779;EAS_AF=0.253;AMR_AF=0.2421;AFR_AF=0.1278;EUR_AF=0.3181;SAS_AF=0.3252;AA=C|||;VT=SNP
9	14765611	rs10756611	C	G	100	PASS	AC=1244;AF=0.248403;AN=5008;NS=2504;DP=20513;EAS_AF=0.2262;AMR_AF=0.1527;AFR_AF=0.2837;EUR_AF=0.2346;SAS_AF=0.3057;AA=C|||;VT=SNP
9	14765881	rs1994920	A	T	100	PASS	AC=4578;AF=0.914137;AN=5008;NS=2504;DP=22883;EAS_AF=0.9454;AMR_AF=0.9813;AFR_AF=0.7935;EUR_AF=0.9831;SAS_AF=0.9264;AA=G|||;VT=SNP
9	14766146	rs4740587	T	C	100	PASS	AC=547;AF=0.109225;AN=5008;NS=2504;DP=19414;EAS_AF=0.0595;AMR_AF=0.0879;AFR_AF=0.0817;EUR_AF=0.1779;SAS_AF=0.1421;AA=T|||;VT=SNP
9	14766251	rs7849488	C	G	100	PASS	AC=1111;AF=0.221845;AN=5008;NS=2504;DP=21278;EAS_AF=0.2272;AMR_AF=0.121;AFR_AF=0.2821;EUR_AF=0.1551;SAS_AF=0.2751;AA=C|||;VT=SNP
9	14766563	rs13284988	T	C	100	PASS	AC=1447;AF=0.288938;AN=5008;NS=2504;DP=21166;EAS_AF=0.2569;AMR_AF=0.2478;AFR_AF=0.2844;EUR_AF=0.3171;SAS_AF=0.3282;AA=C|||;VT=SNP
9	14766625	rs72614221	A	G	100	PASS	AC=720;AF=0.14377;AN=5008;NS=2504;DP=21245;EAS_AF=0.3036;AMR_AF=0.2507;AFR_AF=0.0764;EUR_AF=0.0825;SAS_AF=0.0573;AA=A|||;VT=SNP
9	14766769	rs79797930	A	G	100	PASS	AC=365;AF=0.0728834;AN=5008;NS=2504;DP=19706;EAS_AF=0.0248;AMR_AF=0.0951;AFR_AF=0.0129;EUR_AF=0.1889;SAS_AF=0.0685;AA=A|||;VT=SNP
9	14767033	rs67979854	G	T	100	PASS	AC=1110;AF=0.221645;AN=5008;NS=2504;DP=20287;EAS_AF=0.3581;AMR_AF=0.3156;AFR_AF=0.0734;EUR_AF=0.2465;SAS_AF=0.1892;AA=G|||;VT=SNP
9	14767916	rs6474855	G	A	100	PASS	AC=3038;AF=0.606629;AN=5008;NS=2504;DP=19106;EAS_AF=0.5298;AMR_AF=0.4928;AFR_AF=0.6884;EUR_AF=0.5835;SAS_AF=0.68;AA=A|||;VT=SNP
9	14768160	rs6474856	C	T	100	PASS	AC=3041;AF=0.607228;AN=5008;NS=2504;DP=15584;EAS_AF=0.7083;AMR_AF=0.6758;AFR_AF=0.472;EUR_AF=0.6441;SAS_AF=0.5992;AA=T|||;VT=SNP
9	14768540	rs17218879	C	G	100	PASS	AC=1301;AF=0.259784;AN=5008;NS=2504;DP=14904;EAS_AF=0.245;AMR_AF=0.281;AFR_AF=0.1248;EUR_AF=0.3459;SAS_AF=0.3538;AA=C|||;VT=SNP
9	14768651	rs16932275	T	C	100	PASS	AC=461;AF=0.0920527;AN=5008;NS=2504;DP=16256;EAS_AF=0.0526;AMR_AF=0.0865;AFR_AF=0.1679;EUR_AF=0.0318;SAS_AF=0.0961;AA=t|||;VT=SNP
9	14768851	rs16932277	T	C	100	PASS	AC=461;AF=0.0920527;AN=5008;NS=2504;DP=19543;EAS_AF=0.0546;AMR_AF=0.0865;AFR_AF=0.1672;EUR_AF=0.0318;SAS_AF=0.0951;AA=T|||;VT=SNP
9	14770332	rs67418339	T	C	100	PASS	AC=621;AF=0.124002;AN=5008;NS=2504;DP=16625;EAS_AF=0.1498;AMR_AF=0.121;AFR_AF=0.0983;EUR_AF=0.1163;SAS_AF=0.1421;AA=T|||;VT=SNP
9	14770521	rs17218977	G	A	100	PASS	AC=395;AF=0.0788738;AN=5008;NS=2504;DP=15683;EAS_AF=0.0228;AMR_AF=0.1037;AFR_AF=0.0234;EUR_AF=0.1879;SAS_AF=0.0818;AA=G|||;VT=SNP
9	14770580	rs1874109	G	A	100	PASS	AC=1497;AF=0.298922;AN=5008;NS=2504;DP=17602;EAS_AF=0.3333;AMR_AF=0.3141;AFR_AF=0.1452;EUR_AF=0.3767;SAS_AF=0.3804;AA=A|||;VT=SNP
9	14770658	rs17219005	G	T	100	PASS	AC=1273;AF=0.254193;AN=5008;NS=2504;DP=18061;EAS_AF=0.0813;AMR_AF=0.2723;AFR_AF=0.2723;EUR_AF=0.4056;SAS_AF=0.2393;AA=G|||;VT=SNP;EX_TARGET
9	14770825	rs7860370	T	C	100	PASS	AC=756;AF=0.150958;AN=5008;NS=2504;DP=20401;EAS_AF=0.2212;AMR_AF=0.1542;AFR_AF=0.0061;EUR_AF=0.171;SAS_AF=0.2515;AA=T|||;VT=SNP
9	14771157	rs10961696	T	A	100	PASS	AC=875;AF=0.17472;AN=5008;NS=2504;DP=17874;EAS_AF=0.1845;AMR_AF=0.1974;AFR_AF=0.0363;EUR_AF=0.2654;SAS_AF=0.2423;AA=T|||;VT=SNP
9	14771517	rs954117	G	A	100	PASS	AC=869;AF=0.173522;AN=5008;NS=2504;DP=17862;EAS_AF=0.1845;AMR_AF=0.1945;AFR_AF=0.0363;EUR_AF=0.2614;SAS_AF=0.2423;AA=G|||;VT=SNP
9	14771564	rs954118	G	A	100	PASS	AC=395;AF=0.0788738;AN=5008;NS=2504;DP=17519;EAS_AF=0.0228;AMR_AF=0.1037;AFR_AF=0.0234;EUR_AF=0.1879;SAS_AF=0.0818;AA=G|||;VT=SNP
9	14771575	rs954116	T	C	100	PASS	AC=4238;AF=0.846246;AN=5008;NS=2504;DP=17497;EAS_AF=0.8502;AMR_AF=0.8732;AFR_AF=0.7852;EUR_AF=0.8847;SAS_AF=0.8661;AA=C|||;VT=SNP
9	14771864	rs7849041	C	T	100	PASS	AC=1843;AF=0.368011;AN=5008;NS=2504;DP=14796;EAS_AF=0.3899;AMR_AF=0.4236;AFR_AF=0.3548;EUR_AF=0.4175;SAS_AF=0.273;AA=C|||;VT=SNP
9	14772130	rs10961697	T	C	100	PASS	AC=502;AF=0.10024;AN=5008;NS=2504;DP=12428;EAS_AF=0.0615;AMR_AF=0.0692;AFR_AF=0.0794;EUR_AF=0.1541;SAS_AF=0.135;AA=T|||;VT=SNP
9	14772131	rs7852222	C	G	100	PASS	AC=1881;AF=0.375599;AN=5008;NS=2504;DP=12501;EAS_AF=0.3869;AMR_AF=0.438;AFR_AF=0.3578;EUR_AF=0.4423;SAS_AF=0.2751;AA=C|||;VT=SNP
9	14772384	rs7852390	A	C	100	PASS	AC=2745;AF=0.548123;AN=5008;NS=2504;DP=15059;EAS_AF=0.5516;AMR_AF=0.6225;AFR_AF=0.41;EUR_AF=0.6988;SAS_AF=0.5235;AA=A|||;VT=SNP
9	14772389	rs78347187	T	A	100	PASS	AC=470;AF=0.0938498;AN=5008;NS=2504;DP=14917;EAS_AF=0.0536;AMR_AF=0.0865;AFR_AF=0.174;EUR_AF=0.0318;SAS_AF=0.0961;AA=T|||;VT=SNP
9	14772542	rs60452348	T	G	100	PASS	AC=472;AF=0.0942492;AN=5008;NS=2504;DP=16387;EAS_AF=0.0546;AMR_AF=0.0865;AFR_AF=0.1747;EUR_AF=0.0318;SAS_AF=0.0961;AA=T|||;VT=SNP
9	14772822	rs10123818	C	T	100	PASS	AC=4194;AF=0.83746;AN=5008;NS=2504;DP=17404;EAS_AF=0.8502;AMR_AF=0.8559;AFR_AF=0.7806;EUR_AF=0.8688;SAS_AF=0.8558;AA=C|||;VT=SNP
9	14773257	rs7044994	T	A	100	PASS	AC=1852;AF=0.369808;AN=5008;NS=2504;DP=20376;EAS_AF=0.3919;AMR_AF=0.4323;AFR_AF=0.3351;EUR_AF=0.4423;SAS_AF=0.2751;AA=T|||;VT=SNP
9	14773370	rs7028801	A	G	100	PASS	AC=4234;AF=0.845447;AN=5008;NS=2504;DP=18804;EAS_AF=0.8502;AMR_AF=0.8732;AFR_AF=0.7882;EUR_AF=0.8847;SAS_AF=0.8579;AA=A|||;VT=SNP
9	14773778	rs67240670	T	A	100	PASS	AC=609;AF=0.121605;AN=5008;NS=2504;DP=16321;EAS_AF=0.1498;AMR_AF=0.1196;AFR_AF=0.0908;EUR_AF=0.1153;SAS_AF=0.1421;AA=T|||;VT=SNP
9	14773991	rs67935055	G	A	100	PASS	AC=602;AF=0.120208;AN=5008;NS=2504;DP=18568;EAS_AF=0.1508;AMR_AF=0.1196;AFR_AF=0.0908;EUR_AF=0.1153;SAS_AF=0.1339;AA=G|||;VT=SNP
9	14774967	rs6474858	A	G	100	PASS	AC=4239;AF=0.846446;AN=5008;NS=2504;DP=20765;EAS_AF=0.8502;AMR_AF=0.8732;AFR_AF=0.789;EUR_AF=0.8847;SAS_AF=0.862;AA=G|||;VT=SNP
9	14775779	rs1874108	A	G	100	PASS	AC=917;AF=0.183107;AN=5008;NS=2504;DP=19062;EAS_AF=0.1617;AMR_AF=0.1902;AFR_AF=0.0484;EUR_AF=0.2744;SAS_AF=0.2883;AA=A|||;VT=SNP;EX_TARGET
9	14775853	rs1032474	A	G	100	PASS	AC=4243;AF=0.847244;AN=5008;NS=2504;DP=18773;EAS_AF=0.8502;AMR_AF=0.8732;AFR_AF=0.7897;EUR_AF=0.8847;SAS_AF=0.865;AA=G|||;VT=SNP;EX_TARGET
9	14775859	rs10733289	G	A	100	PASS	AC=2087;AF=0.416733;AN=5008;NS=2504;DP=19227;EAS_AF=0.3294;AMR_AF=0.4366;AFR_AF=0.2905;EUR_AF=0.5845;SAS_AF=0.4908;AA=G|||;VT=SNP;EX_TARGET
9	14776027	rs2131880	C	T	100	PASS	AC=533;AF=0.10643;AN=5008;NS=2504;DP=18321;EAS_AF=0.0238;AMR_AF=0.1138;AFR_AF=0.1218;EUR_AF=0.1879;SAS_AF=0.0818;AA=C|||;VT=SNP;EX_TARGET
9	14776140	rs10961700	C	T	100	PASS	AC=408;AF=0.0814696;AN=5008;NS=2504;DP=20251;EAS_AF=0.0625;AMR_AF=0.062;AFR_AF=0.0144;EUR_AF=0.1541;SAS_AF=0.1309;AA=C|||;VT=SNP;EX_TARGET
9	14777125	rs1994919	T	C	100	PASS	AC=1291;AF=0.257788;AN=5008;NS=2504;DP=19568;EAS_AF=0.247;AMR_AF=0.2824;AFR_AF=0.1142;EUR_AF=0.3489;SAS_AF=0.3517;AA=T|||;VT=SNP
9	14777356	rs62535349	A	G	100	PASS	AC=1227;AF=0.245008;AN=5008;NS=2504;DP=16625;EAS_AF=0.247;AMR_AF=0.2767;AFR_AF=0.0734;EUR_AF=0.3469;SAS_AF=0.3476;AA=A|||;VT=SNP
9	14777395	rs7046483	G	A	100	PASS	AC=3316;AF=0.662141;AN=5008;NS=2504;DP=15795;EAS_AF=0.6875;AMR_AF=0.6844;AFR_AF=0.7398;EUR_AF=0.6103;SAS_AF=0.5685;AA=A|||;VT=SNP
9	14777692	rs12685382	A	G	100	PASS	AC=466;AF=0.0930511;AN=5008;NS=2504;DP=15274;EAS_AF=0.0228;AMR_AF=0.1138;AFR_AF=0.0492;EUR_AF=0.2137;SAS_AF=0.0859;AA=A|||;VT=SNP
9	14778244	rs4415414	T	G	100	PASS	AC=3980;AF=0.794728;AN=5008;NS=2504;DP=14155;EAS_AF=0.8522;AMR_AF=0.866;AFR_AF=0.5915;EUR_AF=0.8847;SAS_AF=0.8671;AA=T|||;VT=SNP
9	14778453	rs73413797	A	C	100	PASS	AC=570;AF=0.113818;AN=5008;NS=2504;DP=6905;EAS_AF=0.0228;AMR_AF=0.121;AFR_AF=0.1241;EUR_AF=0.2137;SAS_AF=0.0859;AA=A|||;VT=SNP
9	14778918	rs2131881	G	C	100	PASS	AC=4105;AF=0.819688;AN=5008;NS=2504;DP=12035;EAS_AF=0.8492;AMR_AF=0.8718;AFR_AF=0.6959;EUR_AF=0.8827;SAS_AF=0.8548;AA=G|||;VT=SNP
9	14779526	rs923918	C	G	100	PASS	AC=906;AF=0.180911;AN=5008;NS=2504;DP=18602;EAS_AF=0.1687;AMR_AF=0.1167;AFR_AF=0.3533;EUR_AF=0.0547;SAS_AF=0.136;AA=G|||;VT=SNP
9	14779530	rs923919	C	A	100	PASS	AC=175;AF=0.0349441;AN=5008;NS=2504;DP=18600;EAS_AF=0.0645;AMR_AF=0.0245;AFR_AF=0.0242;EUR_AF=0.0229;SAS_AF=0.0389;AA=C|||;VT=SNP
9	14779596	rs10117526	C	T	100	PASS	AC=1955;AF=0.390375;AN=5008;NS=2504;DP=19610;EAS_AF=0.3631;AMR_AF=0.4409;AFR_AF=0.4433;EUR_AF=0.4284;SAS_AF=0.272;AA=C|||;VT=SNP
9	14779671	rs923920	A	T	100	PASS	AC=2801;AF=0.559305;AN=5008;NS=2504;DP=19463;EAS_AF=0.5308;AMR_AF=0.5605;AFR_AF=0.7428;EUR_AF=0.4871;SAS_AF=0.4141;AA=T|||;VT=SNP
9	14779997	rs72709599	G	A	100	PASS	AC=233;AF=0.0465256;AN=5008;NS=2504;DP=20316;EAS_AF=0.0655;AMR_AF=0.0259;AFR_AF=0.0242;EUR_AF=0.0417;SAS_AF=0.0767;AA=G|||;VT=SNP
9	14780122	rs72709600	A	C	100	PASS	AC=692;AF=0.138179;AN=5008;NS=2504;DP=18218;EAS_AF=0.1746;AMR_AF=0.1124;AFR_AF=0.1876;EUR_AF=0.0547;SAS_AF=0.138;AA=A|||;VT=SNP
9	14780157	rs72709601	T	C	100	PASS	AC=345;AF=0.0688898;AN=5008;NS=2504;DP=18124;EAS_AF=0.0645;AMR_AF=0.1037;AFR_AF=0.0038;EUR_AF=0.1034;SAS_AF=0.1012;AA=T|||;VT=SNP
9	14780650	rs76455547	T	C	100	PASS	AC=136;AF=0.0271565;AN=5008;NS=2504;DP=15762;EAS_AF=0.0665;AMR_AF=0.0101;AFR_AF=0;EUR_AF=0.0189;SAS_AF=0.044;AA=T|||;VT=SNP
9	14780698	rs923921	T	G	100	PASS	AC=2183;AF=0.435903;AN=5008;NS=2504;DP=16723;EAS_AF=0.372;AMR_AF=0.4524;AFR_AF=0.5877;EUR_AF=0.4443;SAS_AF=0.2761;AA=G|||;VT=SNP
9	14780778	rs59186796	A	G	100	PASS	AC=575;AF=0.114816;AN=5008;NS=2504;DP=17947;EAS_AF=0.2927;AMR_AF=0.1513;AFR_AF=0.1006;EUR_AF=0.0109;SAS_AF=0.0317;AA=a|||;VT=SNP
9	14780937	rs923922	G	C	100	PASS	AC=2074;AF=0.414137;AN=5008;NS=2504;DP=17529;EAS_AF=0.371;AMR_AF=0.451;AFR_AF=0.5068;EUR_AF=0.4443;SAS_AF=0.2761;AA=G|||;VT=SNP
9	14781530	rs12001374	T	C	100	PASS	AC=650;AF=0.129792;AN=5008;NS=2504;DP=16075;EAS_AF=0.0714;AMR_AF=0.0908;AFR_AF=0.292;EUR_AF=0.0318;SAS_AF=0.0992;AA=T|||;VT=SNP
9	14781940	rs10961702	T	C	100	PASS	AC=405;AF=0.0808706;AN=5008;NS=2504;DP=16330;EAS_AF=0.0615;AMR_AF=0.0677;AFR_AF=0.0045;EUR_AF=0.1561;SAS_AF=0.136;AA=T|||;VT=SNP
9	14782065	rs10961703	T	G	100	PASS	AC=401;AF=0.0800719;AN=5008;NS=2504;DP=17289;EAS_AF=0.0615;AMR_AF=0.0677;AFR_AF=0.0045;EUR_AF=0.1571;SAS_AF=0.1309;AA=T|||;VT=SNP
9	14782287	rs1494353	C	A	100	PASS	AC=453;AF=0.0904553;AN=5008;NS=2504;DP=19604;EAS_AF=0.0605;AMR_AF=0.0865;AFR_AF=0.1558;EUR_AF=0.0308;SAS_AF=0.0971;AA=C|||;VT=SNP
9	14782367	rs10810237	T	C	100	PASS	AC=806;AF=0.160942;AN=5008;NS=2504;DP=19477;EAS_AF=0.2679;AMR_AF=0.1527;AFR_AF=0.0068;EUR_AF=0.163;SAS_AF=0.2628;AA=T|||;VT=SNP
9	14782497	rs1494354	T	G	100	PASS	AC=1213;AF=0.242212;AN=5008;NS=2504;DP=18521;EAS_AF=0.3254;AMR_AF=0.1902;AFR_AF=0.1725;EUR_AF=0.2038;SAS_AF=0.3272;AA=G|||;VT=SNP
9	14782934	rs10961704	C	T	100	PASS	AC=454;AF=0.090655;AN=5008;NS=2504;DP=18482;EAS_AF=0.0615;AMR_AF=0.0706;AFR_AF=0.0439;EUR_AF=0.1561;SAS_AF=0.1309;AA=C|||;VT=SNP
9	14783314	rs34882821	G	T	100	PASS	AC=1214;AF=0.242412;AN=5008;NS=2504;DP=19589;EAS_AF=0.2401;AMR_AF=0.2767;AFR_AF=0.0719;EUR_AF=0.3489;SAS_AF=0.3415;AA=G|||;VT=SNP
9	14783623	rs12683551	C	T	100	PASS	AC=605;AF=0.120807;AN=5008;NS=2504;DP=19627;EAS_AF=0.0228;AMR_AF=0.111;AFR_AF=0.1815;EUR_AF=0.1869;SAS_AF=0.0787;AA=C|||;VT=SNP
9	14783737	rs59913446	T	C	100	PASS	AC=470;AF=0.0938498;AN=5008;NS=2504;DP=20392;EAS_AF=0.0685;AMR_AF=0.0865;AFR_AF=0.1619;EUR_AF=0.0318;SAS_AF=0.0971;AA=T|||;VT=SNP
9	14783768	rs58120444	G	T	100	PASS	AC=470;AF=0.0938498;AN=5008;NS=2504;DP=20419;EAS_AF=0.0685;AMR_AF=0.0865;AFR_AF=0.1619;EUR_AF=0.0318;SAS_AF=0.0971;AA=g|||;VT=SNP
9	14783921	rs4341240	C	G	100	PASS	AC=845;AF=0.16873;AN=5008;NS=2504;DP=18556;EAS_AF=0.0625;AMR_AF=0.1772;AFR_AF=0.2118;EUR_AF=0.2187;SAS_AF=0.1626;AA=G|||;VT=SNP
9	14784205	rs41265302	T	C	100	PASS	AC=410;AF=0.081869;AN=5008;NS=2504;DP=18454;EAS_AF=0.0655;AMR_AF=0.085;AFR_AF=0.1611;EUR_AF=0.0139;SAS_AF=0.0593;AA=T|||;VT=SNP
9	14784251	rs10435762	T	C	100	PASS	AC=1275;AF=0.254593;AN=5008;NS=2504;DP=20198;EAS_AF=0.3244;AMR_AF=0.2695;AFR_AF=0.1452;EUR_AF=0.2455;SAS_AF=0.3292;AA=T|||;VT=SNP
9	14784312	rs41265304	C	T	100	PASS	AC=410;AF=0.081869;AN=5008;NS=2504;DP=19683;EAS_AF=0.0655;AMR_AF=0.085;AFR_AF=0.1611;EUR_AF=0.0139;SAS_AF=0.0593;AA=C|||;VT=SNP
9	14784389	rs41265306	G	A	100	PASS	AC=406;AF=0.0810703;AN=5008;NS=2504;DP=17969;EAS_AF=0.0625;AMR_AF=0.085;AFR_AF=0.1604;EUR_AF=0.0139;SAS_AF=0.0593;AA=G|||;VT=SNP;EX_TARGET
9	14784665	rs10810239	A	G	100	PASS	AC=1430;AF=0.285543;AN=5008;NS=2504;DP=20301;EAS_AF=0.3472;AMR_AF=0.3314;AFR_AF=0.3275;EUR_AF=0.2286;SAS_AF=0.1912;AA=A|||;VT=SNP;EX_TARGET
9	14784778	rs10810240	T	G	100	PASS	AC=1686;AF=0.336661;AN=5008;NS=2504;DP=18725;EAS_AF=0.4157;AMR_AF=0.3602;AFR_AF=0.3638;EUR_AF=0.2704;SAS_AF=0.2699;AA=T|||;VT=SNP
9	14785224	rs7027322	G	A	100	PASS	AC=3623;AF=0.723442;AN=5008;NS=2504;DP=20942;EAS_AF=0.6766;AMR_AF=0.7983;AFR_AF=0.711;EUR_AF=0.7823;SAS_AF=0.6748;AA=A|||;VT=SNP
9	14785294	rs10961705	G	C	100	PASS	AC=1051;AF=0.209864;AN=5008;NS=2504;DP=21125;EAS_AF=0.3056;AMR_AF=0.2579;AFR_AF=0.177;EUR_AF=0.2256;SAS_AF=0.1053;AA=G|||;VT=SNP
9	14785456	rs78620986	T	C	100	PASS	AC=423;AF=0.0844649;AN=5008;NS=2504;DP=18723;EAS_AF=0.0694;AMR_AF=0.085;AFR_AF=0.1672;EUR_AF=0.0139;SAS_AF=0.0603;AA=T|||;VT=SNP
9	14785787	rs34709613	T	C	100	PASS	AC=1060;AF=0.211661;AN=5008;NS=2504;DP=19469;EAS_AF=0.3194;AMR_AF=0.1859;AFR_AF=0.0492;EUR_AF=0.2187;SAS_AF=0.3313;AA=T|||;VT=SNP
9	14786054	rs78839085	T	C	100	PASS	AC=483;AF=0.0964457;AN=5008;NS=2504;DP=18855;EAS_AF=0.0724;AMR_AF=0.0865;AFR_AF=0.1679;EUR_AF=0.0318;SAS_AF=0.0982;AA=T|||;VT=SNP
9	14786193	rs75924956	A	C	100	PASS	AC=484;AF=0.0966454;AN=5008;NS=2504;DP=18785;EAS_AF=0.0724;AMR_AF=0.0865;AFR_AF=0.1687;EUR_AF=0.0318;SAS_AF=0.0982;AA=A|||;VT=SNP
9	14786401	rs10810241	C	T	100	PASS	AC=739;AF=0.147564;AN=5008;NS=2504;DP=19080;EAS_AF=0.2411;AMR_AF=0.1527;AFR_AF=0.0061;EUR_AF=0.1431;SAS_AF=0.2434;AA=C|||;VT=SNP
9	14786703	rs57207087	T	C	100	PASS	AC=485;AF=0.096845;AN=5008;NS=2504;DP=20646;EAS_AF=0.0724;AMR_AF=0.0865;AFR_AF=0.1694;EUR_AF=0.0318;SAS_AF=0.0982;AA=T|||;VT=SNP
9	14786862	rs76853298	A	C	100	PASS	AC=170;AF=0.0339457;AN=5008;NS=2504;DP=19884;EAS_AF=0.0982;AMR_AF=0.0101;AFR_AF=0;EUR_AF=0.0169;SAS_AF=0.0481;AA=A|||;VT=SNP
9	14786887	rs72711305	C	T	100	PASS	AC=158;AF=0.0315495;AN=5008;NS=2504;DP=19161;EAS_AF=0.0655;AMR_AF=0.0202;AFR_AF=0.0136;EUR_AF=0.0229;SAS_AF=0.0378;AA=C|||;VT=SNP
9	14786962	rs12685522	T	C	100	PASS	AC=1682;AF=0.335863;AN=5008;NS=2504;DP=19467;EAS_AF=0.2837;AMR_AF=0.3703;AFR_AF=0.1407;EUR_AF=0.5308;SAS_AF=0.4284;AA=T|||;VT=SNP
9	14787156	rs1546135	C	T	100	PASS	AC=3483;AF=0.695487;AN=5008;NS=2504;DP=19660;EAS_AF=0.6567;AMR_AF=0.6628;AFR_AF=0.5998;EUR_AF=0.7575;SAS_AF=0.8241;AA=T|||;VT=SNP
9	14787175	rs72711307	T	C	100	PASS	AC=158;AF=0.0315495;AN=5008;NS=2504;DP=19916;EAS_AF=0.0655;AMR_AF=0.0202;AFR_AF=0.0136;EUR_AF=0.0229;SAS_AF=0.0378;AA=T|||;VT=SNP
9	14788040	rs17291716	T	C	100	PASS	AC=244;AF=0.048722;AN=5008;NS=2504;DP=18426;EAS_AF=0.0585;AMR_AF=0.0288;AFR_AF=0.0378;EUR_AF=0.0408;SAS_AF=0.0757;AA=-|||;VT=SNP
9	14788407	rs7025956	T	C	100	PASS	AC=1315;AF=0.26258;AN=5008;NS=2504;DP=17438;EAS_AF=0.2629;AMR_AF=0.2853;AFR_AF=0.0908;EUR_AF=0.3618;SAS_AF=0.3763;AA=T|||;VT=SNP
9	14788514	rs1494349	T	G	100	PASS	AC=234;AF=0.0467252;AN=5008;NS=2504;DP=15021;EAS_AF=0.0655;AMR_AF=0.0245;AFR_AF=0.0272;EUR_AF=0.0408;SAS_AF=0.0757;AA=T|||;VT=SNP
9	14788704	rs1389735	C	T	100	PASS	AC=151;AF=0.0301518;AN=5008;NS=2504;DP=16627;EAS_AF=0.0585;AMR_AF=0.0202;AFR_AF=0.0136;EUR_AF=0.0229;SAS_AF=0.0378;AA=c|||;VT=SNP
9	14788886	rs16932282	T	C	100	PASS	AC=736;AF=0.146965;AN=5008;NS=2504;DP=20375;EAS_AF=0.2718;AMR_AF=0.2522;AFR_AF=0.1021;EUR_AF=0.0885;SAS_AF=0.0644;AA=T|||;VT=SNP
9	14789294	rs72711309	A	G	100	PASS	AC=237;AF=0.0473243;AN=5008;NS=2504;DP=16778;EAS_AF=0.0675;AMR_AF=0.0245;AFR_AF=0.0272;EUR_AF=0.0408;SAS_AF=0.0767;AA=A|||;VT=SNP
9	14789400	rs10810242	C	A	100	PASS	AC=726;AF=0.144968;AN=5008;NS=2504;DP=15353;EAS_AF=0.2411;AMR_AF=0.1513;AFR_AF=0.0053;EUR_AF=0.1431;SAS_AF=0.2321;AA=C|||;VT=SNP
9	14789521	rs10810243	G	A	100	PASS	AC=731;AF=0.145966;AN=5008;NS=2504;DP=16192;EAS_AF=0.2421;AMR_AF=0.1513;AFR_AF=0.0053;EUR_AF=0.1431;SAS_AF=0.2362;AA=G|||;VT=SNP
9	14790092	rs10756612	C	A	100	PASS	AC=745;AF=0.148762;AN=5008;NS=2504;DP=17667;EAS_AF=0.246;AMR_AF=0.1513;AFR_AF=0.0061;EUR_AF=0.1531;SAS_AF=0.2352;AA=C|||;VT=SNP
9	14790363	rs1494348	C	T	100	PASS	AC=1412;AF=0.281949;AN=5008;NS=2504;DP=19407;EAS_AF=0.2569;AMR_AF=0.2867;AFR_AF=0.1861;EUR_AF=0.3549;SAS_AF=0.3589;AA=T|||;VT=SNP
9	14790655	rs2291683	G	C	100	PASS	AC=511;AF=0.102037;AN=5008;NS=2504;DP=19190;EAS_AF=0.0704;AMR_AF=0.0893;AFR_AF=0.1868;EUR_AF=0.0318;SAS_AF=0.1012;AA=G|||;VT=SNP
9	14790667	rs60113019	C	T	100	PASS	AC=573;AF=0.114417;AN=5008;NS=2504;DP=19307;EAS_AF=0.0228;AMR_AF=0.1095;AFR_AF=0.1573;EUR_AF=0.1879;SAS_AF=0.0787;AA=C|||;VT=SNP
9	14790841	rs2291681	G	T	100	PASS	AC=2597;AF=0.51857;AN=5008;NS=2504;DP=20156;EAS_AF=0.6726;AMR_AF=0.5216;AFR_AF=0.5151;EUR_AF=0.4066;SAS_AF=0.4775;AA=G|||;VT=SNP
9	14791007	rs2291680	T	C	100	PASS	AC=2875;AF=0.574081;AN=5008;NS=2504;DP=22508;EAS_AF=0.5744;AMR_AF=0.5389;AFR_AF=0.5166;EUR_AF=0.5427;SAS_AF=0.7086;AA=C|||;VT=SNP
9	14791250	rs2291679	T	G	100	PASS	AC=438;AF=0.0874601;AN=5008;NS=2504;DP=21888;EAS_AF=0.0635;AMR_AF=0.0706;AFR_AF=0.0446;EUR_AF=0.1571;SAS_AF=0.1104;AA=T|||;VT=SNP
9	14791316	rs13294910	A	C	100	PASS	AC=1237;AF=0.247005;AN=5008;NS=2504;DP=23125;EAS_AF=0.2619;AMR_AF=0.2839;AFR_AF=0.0446;EUR_AF=0.3559;SAS_AF=0.3671;AA=A|||;VT=SNP
9	14791348	rs13296345	T	C	100	PASS	AC=1738;AF=0.347045;AN=5008;NS=2504;DP=24041;EAS_AF=0.3304;AMR_AF=0.3674;AFR_AF=0.2231;EUR_AF=0.3887;SAS_AF=0.4744;AA=T|||;VT=SNP
9	14791444	rs16932288	T	C	100	PASS	AC=495;AF=0.0988419;AN=5008;NS=2504;DP=22433;EAS_AF=0.2679;AMR_AF=0.1455;AFR_AF=0.0628;EUR_AF=0.0109;SAS_AF=0.0307;AA=T|||;VT=SNP
9	14791678	rs16932291	G	C	100	PASS	AC=447;AF=0.0892572;AN=5008;NS=2504;DP=19698;EAS_AF=0.0863;AMR_AF=0.0836;AFR_AF=0.1339;EUR_AF=0.0288;SAS_AF=0.0982;AA=G|||;VT=SNP
9	14791715	rs1389733	G	T	100	PASS	AC=2393;AF=0.477835;AN=5008;NS=2504;DP=20773;EAS_AF=0.5308;AMR_AF=0.5461;AFR_AF=0.3336;EUR_AF=0.5845;SAS_AF=0.4601;AA=T|||;VT=SNP
9	14792016	rs56371878	C	T	100	PASS	AC=619;AF=0.123602;AN=5008;NS=2504;DP=15550;EAS_AF=0.0952;AMR_AF=0.062;AFR_AF=0.2564;EUR_AF=0.0676;SAS_AF=0.0746;AA=c|||;VT=SNP
9	14792121	rs17292106	A	C	100	PASS	AC=418;AF=0.0834665;AN=5008;NS=2504;DP=16826;EAS_AF=0.1101;AMR_AF=0.0432;AFR_AF=0.0439;EUR_AF=0.0944;SAS_AF=0.1268;AA=A|||;VT=SNP
9	14792430	rs12685688	T	C	100	PASS	AC=3188;AF=0.636581;AN=5008;NS=2504;DP=15921;EAS_AF=0.7063;AMR_AF=0.7176;AFR_AF=0.4599;EUR_AF=0.7674;SAS_AF=0.6115;AA=T|||;VT=SNP
9	14793613	rs17311251	G	A	100	PASS	AC=1212;AF=0.242013;AN=5008;NS=2504;DP=22464;EAS_AF=0.2361;AMR_AF=0.3329;AFR_AF=0.0575;EUR_AF=0.3658;SAS_AF=0.3057;AA=G|||;VT=SNP
9	14794232	rs62535352	G	T	100	PASS	AC=1184;AF=0.236422;AN=5008;NS=2504;DP=21718;EAS_AF=0.2153;AMR_AF=0.3285;AFR_AF=0.0552;EUR_AF=0.3658;SAS_AF=0.3047;AA=G|||;VT=SNP
9	14794476	rs10756613	G	A	100	PASS	AC=844;AF=0.16853;AN=5008;NS=2504;DP=19279;EAS_AF=0.2054;AMR_AF=0.1758;AFR_AF=0.0091;EUR_AF=0.2177;SAS_AF=0.2904;AA=G|||;VT=SNP
9	14795024	rs10810244	A	G	100	PASS	AC=921;AF=0.183906;AN=5008;NS=2504;DP=15882;EAS_AF=0.2054;AMR_AF=0.1873;AFR_AF=0.0492;EUR_AF=0.2316;SAS_AF=0.2924;AA=A|||;VT=SNP
9	14795265	rs12338615	A	G	100	PASS	AC=1774;AF=0.354233;AN=5008;NS=2504;DP=19441;EAS_AF=0.4435;AMR_AF=0.3862;AFR_AF=0.4009;EUR_AF=0.2734;SAS_AF=0.2597;AA=A|||;VT=SNP
9	14795358	rs10961709	C	A	100	PASS	AC=397;AF=0.0792732;AN=5008;NS=2504;DP=20080;EAS_AF=0.0903;AMR_AF=0.0461;AFR_AF=0.0575;EUR_AF=0.0885;SAS_AF=0.1115;AA=C|||;VT=SNP
9	14795546	rs17311321	C	T	100	PASS	AC=368;AF=0.0734824;AN=5008;NS=2504;DP=20912;EAS_AF=0.0833;AMR_AF=0.0764;AFR_AF=0.0038;EUR_AF=0.1332;SAS_AF=0.0941;AA=C|||;VT=SNP
9	14795679	rs9886925	T	C	100	PASS	AC=945;AF=0.188698;AN=5008;NS=2504;DP=19315;EAS_AF=0.2093;AMR_AF=0.1844;AFR_AF=0.0749;EUR_AF=0.2207;SAS_AF=0.2914;AA=T|||;VT=SNP
9	14796328	rs67034875	G	C	100	PASS	AC=1345;AF=0.26857;AN=5008;NS=2504;DP=18046;EAS_AF=0.1994;AMR_AF=0.255;AFR_AF=0.348;EUR_AF=0.2734;SAS_AF=0.2372;AA=G|||;VT=SNP
9	14796765	rs13285160	T	C	100	PASS	AC=1735;AF=0.346446;AN=5008;NS=2504;DP=20059;EAS_AF=0.2976;AMR_AF=0.2968;AFR_AF=0.4092;EUR_AF=0.3469;SAS_AF=0.3466;AA=T|||;VT=SNP
9	14797143	rs1908303	T	G	100	PASS	AC=1351;AF=0.269768;AN=5008;NS=2504;DP=20137;EAS_AF=0.1994;AMR_AF=0.2507;AFR_AF=0.3684;EUR_AF=0.2584;SAS_AF=0.2342;AA=T|||;VT=SNP
9	14797880	rs9886892	G	T	100	PASS	AC=949;AF=0.189497;AN=5008;NS=2504;DP=13502;EAS_AF=0.2024;AMR_AF=0.1945;AFR_AF=0.0643;EUR_AF=0.2346;SAS_AF=0.2955;AA=G|||;VT=SNP
9	14798221	rs10961711	A	G	100	PASS	AC=1728;AF=0.345048;AN=5008;NS=2504;DP=14999;EAS_AF=0.2996;AMR_AF=0.2939;AFR_AF=0.4002;EUR_AF=0.3469;SAS_AF=0.3517;AA=A|||;VT=SNP
9	14798365	rs34943502	T	G	100	PASS	AC=509;AF=0.101637;AN=5008;NS=2504;DP=15265;EAS_AF=0.0893;AMR_AF=0.1239;AFR_AF=0.0061;EUR_AF=0.1889;SAS_AF=0.138;AA=T|||;VT=SNP
9	14798621	rs10118735	A	G	100	PASS	AC=3136;AF=0.626198;AN=5008;NS=2504;DP=17406;EAS_AF=0.506;AMR_AF=0.5447;AFR_AF=0.7239;EUR_AF=0.6213;SAS_AF=0.681;AA=G|||;VT=SNP
9	14798947	rs112433374	C	T	100	PASS	AC=1303;AF=0.260184;AN=5008;NS=2504;DP=14673;EAS_AF=0.2222;AMR_AF=0.3617;AFR_AF=0.1195;EUR_AF=0.3678;SAS_AF=0.3067;AA=C|||;VT=SNP
9	14798967	rs72711319	C	T	100	PASS	AC=852;AF=0.170128;AN=5008;NS=2504;DP=15875;EAS_AF=0.2054;AMR_AF=0.1873;AFR_AF=0.0068;EUR_AF=0.2187;SAS_AF=0.2924;AA=C|||;VT=SNP
9	14798970	rs34540662	T	C	100	PASS	AC=1097;AF=0.21905;AN=5008;NS=2504;DP=15874;EAS_AF=0.2054;AMR_AF=0.2291;AFR_AF=0.1142;EUR_AF=0.2684;SAS_AF=0.317;AA=C|||;VT=SNP
9	14799158	rs10961712	C	T	100	PASS	AC=1096;AF=0.21885;AN=5008;NS=2504;DP=15620;EAS_AF=0.2054;AMR_AF=0.2277;AFR_AF=0.1142;EUR_AF=0.2684;SAS_AF=0.317;AA=C|||;VT=SNP
9	14799165	rs10961713	T	G	100	PASS	AC=1094;AF=0.21845;AN=5008;NS=2504;DP=15492;EAS_AF=0.2054;AMR_AF=0.2248;AFR_AF=0.1142;EUR_AF=0.2684;SAS_AF=0.317;AA=T|||;VT=SNP
9	14799198	rs112522857	C	T	100	PASS	AC=269;AF=0.0537141;AN=5008;NS=2504;DP=15525;EAS_AF=0.0585;AMR_AF=0.0865;AFR_AF=0.0053;EUR_AF=0.0626;SAS_AF=0.0818;AA=C|||;VT=SNP
9	14799407	rs10810246	T	C	100	PASS	AC=1096;AF=0.21885;AN=5008;NS=2504;DP=14976;EAS_AF=0.2054;AMR_AF=0.2277;AFR_AF=0.1135;EUR_AF=0.2684;SAS_AF=0.318;AA=T|||;VT=SNP
9	14800413	rs10961715	T	C	100	PASS	AC=1028;AF=0.205272;AN=5008;NS=2504;DP=16222;EAS_AF=0.2173;AMR_AF=0.1729;AFR_AF=0.2133;EUR_AF=0.173;SAS_AF=0.2382;AA=T|||;VT=SNP
9	14800779	rs10738379	A	C	100	PASS	AC=908;AF=0.18131;AN=5008;NS=2504;DP=14344;EAS_AF=0.2331;AMR_AF=0.196;AFR_AF=0.0068;EUR_AF=0.2336;SAS_AF=0.2996;AA=A|||;VT=SNP
9	14800780	rs1552897	A	G	100	PASS	AC=3824;AF=0.763578;AN=5008;NS=2504;DP=14412;EAS_AF=0.6875;AMR_AF=0.7939;AFR_AF=0.705;EUR_AF=0.8131;SAS_AF=0.8487;AA=G|||;VT=SNP
9	14801687	rs10738380	T	C	100	PASS	AC=886;AF=0.176917;AN=5008;NS=2504;DP=19888;EAS_AF=0.2312;AMR_AF=0.1945;AFR_AF=0.0325;EUR_AF=0.2336;SAS_AF=0.2454;AA=T|||;VT=SNP;EX_TARGET
9	14801710	rs35870000	C	A	100	PASS	AC=1302;AF=0.259984;AN=5008;NS=2504;DP=18978;EAS_AF=0.2321;AMR_AF=0.3991;AFR_AF=0.0681;EUR_AF=0.3579;SAS_AF=0.3487;AA=C|||;VT=SNP;EX_TARGET
9	14801738	rs16932300	G	C	100	PASS	AC=820;AF=0.163738;AN=5008;NS=2504;DP=18063;EAS_AF=0.1002;AMR_AF=0.098;AFR_AF=0.3578;EUR_AF=0.0795;SAS_AF=0.1002;AA=G|||;VT=SNP;EX_TARGET
9	14802374	rs10961717	G	A	100	PASS	AC=468;AF=0.0934505;AN=5008;NS=2504;DP=19688;EAS_AF=0.1141;AMR_AF=0.0605;AFR_AF=0.0893;EUR_AF=0.0686;SAS_AF=0.1268;AA=G|||;VT=SNP
9	14802894	rs72711373	G	T	100	PASS	AC=797;AF=0.159145;AN=5008;NS=2504;DP=14112;EAS_AF=0.0843;AMR_AF=0.1571;AFR_AF=0.1725;EUR_AF=0.2227;SAS_AF=0.1544;AA=G|||;VT=SNP
9	14802948	rs12350382	G	A	100	PASS	AC=512;AF=0.102236;AN=5008;NS=2504;DP=12630;EAS_AF=0.1161;AMR_AF=0.0663;AFR_AF=0.09;EUR_AF=0.1004;SAS_AF=0.1319;AA=G|||;VT=SNP
9	14803560	rs66700982	T	C	100	PASS	AC=517;AF=0.103235;AN=5008;NS=2504;DP=14929;EAS_AF=0.119;AMR_AF=0.0663;AFR_AF=0.0915;EUR_AF=0.1004;SAS_AF=0.1319;AA=T|||;VT=SNP
9	14804141	rs17220118	T	G	100	PASS	AC=1429;AF=0.285343;AN=5008;NS=2504;DP=18084;EAS_AF=0.2679;AMR_AF=0.4236;AFR_AF=0.0741;EUR_AF=0.4046;SAS_AF=0.3681;AA=T|||;VT=SNP
9	14804227	rs10810247	G	A	100	PASS	AC=835;AF=0.166733;AN=5008;NS=2504;DP=17079;EAS_AF=0.2222;AMR_AF=0.183;AFR_AF=0.025;EUR_AF=0.2187;SAS_AF=0.2362;AA=G|||;VT=SNP
9	14804733	rs10810248	T	C	100	PASS	AC=963;AF=0.192292;AN=5008;NS=2504;DP=15819;EAS_AF=0.2222;AMR_AF=0.1037;AFR_AF=0.2133;EUR_AF=0.1451;SAS_AF=0.2444;AA=T|||;VT=SNP
9	14804943	rs72614223	A	G	100	PASS	AC=462;AF=0.0922524;AN=5008;NS=2504;DP=18689;EAS_AF=0.2312;AMR_AF=0.1239;AFR_AF=0.0348;EUR_AF=0.0606;SAS_AF=0.0368;AA=A|||;VT=SNP;EX_TARGET
9	14805640	rs10117322	T	C	100	PASS	AC=474;AF=0.0946486;AN=5008;NS=2504;DP=20844;EAS_AF=0.2272;AMR_AF=0.1081;AFR_AF=0.0809;EUR_AF=0.0239;SAS_AF=0.0399;AA=T|||;VT=SNP
9	14806342	rs12336864	C	G	100	PASS	AC=281;AF=0.0561102;AN=5008;NS=2504;DP=15274;EAS_AF=0.0665;AMR_AF=0.0807;AFR_AF=0.0061;EUR_AF=0.0646;SAS_AF=0.0869;AA=C|||;VT=SNP
9	14806848	rs10810249	C	A	100	PASS	AC=760;AF=0.151757;AN=5008;NS=2504;DP=18032;EAS_AF=0.0804;AMR_AF=0.2507;AFR_AF=0.0401;EUR_AF=0.2535;SAS_AF=0.2014;AA=C|||;VT=SNP;EX_TARGET
9	14806902	rs12683064	G	A	100	PASS	AC=933;AF=0.186302;AN=5008;NS=2504;DP=19491;EAS_AF=0.4881;AMR_AF=0.2133;AFR_AF=0.028;EUR_AF=0.0795;SAS_AF=0.18;AA=G|||;VT=SNP
9	14807194	rs12347233	A	C	100	PASS	AC=640;AF=0.127796;AN=5008;NS=2504;DP=18522;EAS_AF=0.1488;AMR_AF=0.0965;AFR_AF=0.0991;EUR_AF=0.1352;SAS_AF=0.1595;AA=A|||;VT=SNP
9	14807218	rs10756614	T	G	100	PASS	AC=888;AF=0.177316;AN=5008;NS=2504;DP=18834;EAS_AF=0.0903;AMR_AF=0.2608;AFR_AF=0.1188;EUR_AF=0.2555;SAS_AF=0.2065;AA=T|||;VT=SNP
9	14807457	rs10119028	T	A	100	PASS	AC=1683;AF=0.336062;AN=5008;NS=2504;DP=18560;EAS_AF=0.629;AMR_AF=0.3199;AFR_AF=0.2126;EUR_AF=0.2147;SAS_AF=0.3374;AA=T|||;VT=SNP
9	14807458	rs10121908	A	T	100	PASS	AC=1682;AF=0.335863;AN=5008;NS=2504;DP=18586;EAS_AF=0.629;AMR_AF=0.3199;AFR_AF=0.2126;EUR_AF=0.2137;SAS_AF=0.3374;AA=A|||;VT=SNP
9	14807729	rs10810250	T	A	100	PASS	AC=1416;AF=0.282748;AN=5008;NS=2504;DP=15453;EAS_AF=0.2579;AMR_AF=0.3213;AFR_AF=0.0817;EUR_AF=0.4185;SAS_AF=0.4131;AA=T|||;VT=SNP
9	14808325	rs10810251	C	T	100	PASS	AC=875;AF=0.17472;AN=5008;NS=2504;DP=20792;EAS_AF=0.1409;AMR_AF=0.1873;AFR_AF=0.0605;EUR_AF=0.3012;SAS_AF=0.2249;AA=C|||;VT=SNP
9	14808672	rs4740592	C	T	100	PASS	AC=607;AF=0.121206;AN=5008;NS=2504;DP=20352;EAS_AF=0.1488;AMR_AF=0.085;AFR_AF=0.0983;EUR_AF=0.1193;SAS_AF=0.1513;AA=C|||;VT=SNP
9	14808679	rs10081674	G	A	100	PASS	AC=1422;AF=0.283946;AN=5008;NS=2504;DP=20419;EAS_AF=0.246;AMR_AF=0.33;AFR_AF=0.0802;EUR_AF=0.4324;SAS_AF=0.4131;AA=G|||;VT=SNP
9	14809548	rs10217334	C	T	100	PASS	AC=605;AF=0.120807;AN=5008;NS=2504;DP=20439;EAS_AF=0.1458;AMR_AF=0.085;AFR_AF=0.0983;EUR_AF=0.1193;SAS_AF=0.1524;AA=A|||;VT=SNP
9	14809650	rs1389739	C	T	100	PASS	AC=4422;AF=0.882987;AN=5008;NS=2504;DP=19680;EAS_AF=0.9782;AMR_AF=0.9164;AFR_AF=0.7352;EUR_AF=0.8907;SAS_AF=0.953;AA=T|||;VT=SNP
9	14809826	rs1389738	C	T	100	PASS	AC=4422;AF=0.882987;AN=5008;NS=2504;DP=22546;EAS_AF=0.9782;AMR_AF=0.9164;AFR_AF=0.7352;EUR_AF=0.8907;SAS_AF=0.953;AA=c|||;VT=SNP
9	14810195	rs10756615	A	T	100	PASS	AC=2307;AF=0.460663;AN=5008;NS=2504;DP=20204;EAS_AF=0.3929;AMR_AF=0.4265;AFR_AF=0.3843;EUR_AF=0.5547;SAS_AF=0.5613;AA=A|||;VT=SNP
9	14810370	rs10961725	G	A	100	PASS	AC=639;AF=0.127596;AN=5008;NS=2504;DP=19453;EAS_AF=0.1468;AMR_AF=0.0908;AFR_AF=0.0991;EUR_AF=0.1431;SAS_AF=0.1564;AA=G|||;VT=SNP
9	14810444	rs12238508	T	C	100	PASS	AC=645;AF=0.128794;AN=5008;NS=2504;DP=15802;EAS_AF=0.1498;AMR_AF=0.0922;AFR_AF=0.0998;EUR_AF=0.1441;SAS_AF=0.1564;AA=T|||;VT=SNP
9	14810847	rs12347393	G	T	100	PASS	AC=532;AF=0.10623;AN=5008;NS=2504;DP=14932;EAS_AF=0.1111;AMR_AF=0.1398;AFR_AF=0.0197;EUR_AF=0.1292;SAS_AF=0.1708;AA=G|||;VT=SNP
9	14811009	rs10217611	G	A	100	PASS	AC=604;AF=0.120607;AN=5008;NS=2504;DP=15644;EAS_AF=0.1448;AMR_AF=0.085;AFR_AF=0.0983;EUR_AF=0.1203;SAS_AF=0.1513;AA=G|||;VT=SNP
9	14811279	rs7847136	C	T	100	PASS	AC=4392;AF=0.876997;AN=5008;NS=2504;DP=17098;EAS_AF=0.9762;AMR_AF=0.9063;AFR_AF=0.7352;EUR_AF=0.8847;SAS_AF=0.9376;AA=T|||;VT=SNP
9	14811654	rs12348554	C	T	100	PASS	AC=2199;AF=0.439097;AN=5008;NS=2504;DP=19288;EAS_AF=0.3661;AMR_AF=0.428;AFR_AF=0.2867;EUR_AF=0.5736;SAS_AF=0.59;AA=C|||;VT=SNP
9	14813976	rs10961726	C	T	100	PASS	AC=294;AF=0.0587061;AN=5008;NS=2504;DP=19166;EAS_AF=0.0655;AMR_AF=0.085;AFR_AF=0.0083;EUR_AF=0.0805;SAS_AF=0.0787;AA=C|||;VT=SNP
9	14814484	rs11794906	C	A	100	PASS	AC=742;AF=0.148163;AN=5008;NS=2504;DP=17392;EAS_AF=0.0794;AMR_AF=0.255;AFR_AF=0.0227;EUR_AF=0.2525;SAS_AF=0.2055;AA=C|||;VT=SNP
9	14816126	rs2934729	C	T	100	PASS	AC=3913;AF=0.78135;AN=5008;NS=2504;DP=15238;EAS_AF=0.9117;AMR_AF=0.8012;AFR_AF=0.6188;EUR_AF=0.7883;SAS_AF=0.8456;AA=T|||;VT=SNP
9	14816478	rs11792010	A	G	100	PASS	AC=860;AF=0.171725;AN=5008;NS=2504;DP=18218;EAS_AF=0.0794;AMR_AF=0.2594;AFR_AF=0.1089;EUR_AF=0.2535;SAS_AF=0.2055;AA=A|||;VT=SNP
9	14816511	rs10810252	C	T	100	PASS	AC=559;AF=0.111621;AN=5008;NS=2504;DP=18223;EAS_AF=0.1389;AMR_AF=0.0735;AFR_AF=0.0983;EUR_AF=0.0994;SAS_AF=0.1411;AA=C|||;VT=SNP
9	14816829	rs7041710	G	C	100	PASS	AC=668;AF=0.133387;AN=5008;NS=2504;DP=19534;EAS_AF=0.1498;AMR_AF=0.0793;AFR_AF=0.1687;EUR_AF=0.0984;SAS_AF=0.1431;AA=G|||;VT=SNP;EX_TARGET
9	14817042	rs12376167	C	T	100	PASS	AC=857;AF=0.171126;AN=5008;NS=2504;DP=21896;EAS_AF=0.0794;AMR_AF=0.2579;AFR_AF=0.1082;EUR_AF=0.2525;SAS_AF=0.2055;AA=C|||;VT=SNP
9	14817223	rs10961727	G	A	100	PASS	AC=639;AF=0.127596;AN=5008;NS=2504;DP=18815;EAS_AF=0.0794;AMR_AF=0.2392;AFR_AF=0.0068;EUR_AF=0.2177;SAS_AF=0.1687;AA=G|||;VT=SNP
9	14817302	rs10961728	G	A	100	PASS	AC=845;AF=0.16873;AN=5008;NS=2504;DP=18576;EAS_AF=0.0794;AMR_AF=0.2565;AFR_AF=0.0998;EUR_AF=0.2525;SAS_AF=0.2055;AA=G|||;VT=SNP
9	14817420	rs10961729	A	G	100	PASS	AC=876;AF=0.17492;AN=5008;NS=2504;DP=17658;EAS_AF=0.0784;AMR_AF=0.2594;AFR_AF=0.1225;EUR_AF=0.2525;SAS_AF=0.2055;AA=A|||;VT=SNP
9	14817421	rs2818931	A	G	100	PASS	AC=969;AF=0.19349;AN=5008;NS=2504;DP=17604;EAS_AF=0.5179;AMR_AF=0.2046;AFR_AF=0.0499;EUR_AF=0.0746;SAS_AF=0.1677;AA=A|||;VT=SNP
9	14817556	rs10121741	A	G	100	PASS	AC=841;AF=0.167931;AN=5008;NS=2504;DP=16624;EAS_AF=0.1498;AMR_AF=0.0908;AFR_AF=0.2678;EUR_AF=0.1213;SAS_AF=0.1544;AA=A|||;VT=SNP
9	14818384	rs2779501	C	T	100	PASS	AC=916;AF=0.182907;AN=5008;NS=2504;DP=20812;EAS_AF=0.4712;AMR_AF=0.2046;AFR_AF=0.0499;EUR_AF=0.0736;SAS_AF=0.1626;AA=C|||;VT=SNP
9	14818789	rs12235847	G	A	100	PASS	AC=834;AF=0.166534;AN=5008;NS=2504;DP=19019;EAS_AF=0.1339;AMR_AF=0.1801;AFR_AF=0.0522;EUR_AF=0.2803;SAS_AF=0.228;AA=G|||;VT=SNP
9	14818797	rs7019481	G	T	100	PASS	AC=846;AF=0.16893;AN=5008;NS=2504;DP=19290;EAS_AF=0.0813;AMR_AF=0.2565;AFR_AF=0.0991;EUR_AF=0.2525;SAS_AF=0.2055;AA=G|||;VT=SNP
9	14818933	rs2818930	A	G	100	PASS	AC=954;AF=0.190495;AN=5008;NS=2504;DP=19350;EAS_AF=0.504;AMR_AF=0.2046;AFR_AF=0.0507;EUR_AF=0.0755;SAS_AF=0.1646;AA=A|||;VT=SNP
9	14819370	rs7023244	G	T	100	PASS	AC=822;AF=0.164137;AN=5008;NS=2504;DP=18171;EAS_AF=0.0794;AMR_AF=0.255;AFR_AF=0.0832;EUR_AF=0.2525;SAS_AF=0.2055;AA=G|||;VT=SNP;EX_TARGET
9	14819813	rs10961730	A	C	100	PASS	AC=647;AF=0.129193;AN=5008;NS=2504;DP=17732;EAS_AF=0.1558;AMR_AF=0.0908;AFR_AF=0.0998;EUR_AF=0.1392;SAS_AF=0.1585;AA=A|||;VT=SNP
9	14820170	rs2818929	A	G	100	PASS	AC=2089;AF=0.417133;AN=5008;NS=2504;DP=18513;EAS_AF=0.5893;AMR_AF=0.4813;AFR_AF=0.3517;EUR_AF=0.33;SAS_AF=0.3722;AA=A|||;VT=SNP
9	14820223	rs2779502	T	C	100	PASS	AC=2091;AF=0.417532;AN=5008;NS=2504;DP=19843;EAS_AF=0.5893;AMR_AF=0.4827;AFR_AF=0.3487;EUR_AF=0.33;SAS_AF=0.3773;AA=C|||;VT=SNP
9	14820782	rs10961731	C	T	100	PASS	AC=882;AF=0.176118;AN=5008;NS=2504;DP=18847;EAS_AF=0.0823;AMR_AF=0.2608;AFR_AF=0.1248;EUR_AF=0.2515;SAS_AF=0.2045;AA=C|||;VT=SNP
9	14820973	rs10961732	A	G	100	PASS	AC=825;AF=0.164736;AN=5008;NS=2504;DP=18428;EAS_AF=0.1448;AMR_AF=0.0879;AFR_AF=0.2617;EUR_AF=0.1223;SAS_AF=0.1524;AA=A|||;VT=SNP
9	14821333	rs7025001	T	C	100	PASS	AC=881;AF=0.175919;AN=5008;NS=2504;DP=17831;EAS_AF=0.0823;AMR_AF=0.2608;AFR_AF=0.1225;EUR_AF=0.2515;SAS_AF=0.2065;AA=T|||;VT=SNP
9	14821493	rs2642412	G	C	100	PASS	AC=4082;AF=0.815096;AN=5008;NS=2504;DP=17675;EAS_AF=0.9266;AMR_AF=0.8055;AFR_AF=0.7292;EUR_AF=0.7962;SAS_AF=0.8425;AA=C|||;VT=SNP
9	14821515	rs2642411	G	A	100	PASS	AC=4148;AF=0.828275;AN=5008;NS=2504;DP=17779;EAS_AF=0.9266;AMR_AF=0.8098;AFR_AF=0.7753;EUR_AF=0.7962;SAS_AF=0.8446;AA=G|||;VT=SNP
9	14821532	rs2642410	T	C	100	PASS	AC=4148;AF=0.828275;AN=5008;NS=2504;DP=17974;EAS_AF=0.9266;AMR_AF=0.8098;AFR_AF=0.7753;EUR_AF=0.7962;SAS_AF=0.8446;AA=T|||;VT=SNP
9	14821765	rs7040282	G	A	100	PASS	AC=844;AF=0.16853;AN=5008;NS=2504;DP=17460;EAS_AF=0.0823;AMR_AF=0.2565;AFR_AF=0.0968;EUR_AF=0.2515;SAS_AF=0.2065;AA=G|||;VT=SNP
9	14821773	rs11787998	C	G	100	PASS	AC=844;AF=0.16853;AN=5008;NS=2504;DP=17876;EAS_AF=0.0823;AMR_AF=0.2565;AFR_AF=0.0968;EUR_AF=0.2515;SAS_AF=0.2065;AA=C|||;VT=SNP
9	14821819	rs2779503	A	G	100	PASS	AC=4146;AF=0.827875;AN=5008;NS=2504;DP=19872;EAS_AF=0.9266;AMR_AF=0.8098;AFR_AF=0.7746;EUR_AF=0.7942;SAS_AF=0.8456;AA=A|||;VT=SNP
9	14821833	rs71476228	A	G	100	PASS	AC=644;AF=0.128594;AN=5008;NS=2504;DP=20228;EAS_AF=0.0823;AMR_AF=0.2421;AFR_AF=0.0076;EUR_AF=0.2157;SAS_AF=0.1697;AA=A|||;VT=SNP
9	14821878	rs2779504	T	C	100	PASS	AC=4178;AF=0.834265;AN=5008;NS=2504;DP=20162;EAS_AF=0.9276;AMR_AF=0.8213;AFR_AF=0.7753;EUR_AF=0.8111;SAS_AF=0.8507;AA=T|||;VT=SNP
9	14821930	rs2642409	A	G	100	PASS	AC=4150;AF=0.828674;AN=5008;NS=2504;DP=19392;EAS_AF=0.9256;AMR_AF=0.8098;AFR_AF=0.7776;EUR_AF=0.7952;SAS_AF=0.8456;AA=a|||;VT=SNP
9	14821937	rs2779505	T	C	100	PASS	AC=4153;AF=0.829273;AN=5008;NS=2504;DP=19617;EAS_AF=0.9266;AMR_AF=0.8098;AFR_AF=0.7784;EUR_AF=0.7952;SAS_AF=0.8466;AA=C|||;VT=SNP
9	14821996	rs4741435	A	G	100	PASS	AC=640;AF=0.127796;AN=5008;NS=2504;DP=18913;EAS_AF=0.1766;AMR_AF=0.0778;AFR_AF=0.1014;EUR_AF=0.1233;SAS_AF=0.1534;AA=A|||;VT=SNP
9	14822268	rs59768450	C	A	100	PASS	AC=874;AF=0.174521;AN=5008;NS=2504;DP=19664;EAS_AF=0.1756;AMR_AF=0.085;AFR_AF=0.2776;EUR_AF=0.1223;SAS_AF=0.1513;AA=C|||;VT=SNP
9	14822454	rs2642408	C	G	100	PASS	AC=3963;AF=0.791334;AN=5008;NS=2504;DP=20283;EAS_AF=0.9137;AMR_AF=0.8184;AFR_AF=0.6097;EUR_AF=0.8171;SAS_AF=0.865;AA=C|||;VT=SNP
9	14822726	rs1494346	C	T	100	PASS	AC=876;AF=0.17492;AN=5008;NS=2504;DP=17110;EAS_AF=0.4593;AMR_AF=0.2017;AFR_AF=0.0287;EUR_AF=0.0795;SAS_AF=0.1585;AA=C|||;VT=SNP
9	14822966	rs12342625	T	C	100	PASS	AC=349;AF=0.0696885;AN=5008;NS=2504;DP=18660;EAS_AF=0.0764;AMR_AF=0.0893;AFR_AF=0.034;EUR_AF=0.0765;SAS_AF=0.09;AA=T|||;VT=SNP
9	14824286	rs1332805	A	G	100	PASS	AC=3353;AF=0.669529;AN=5008;NS=2504;DP=19936;EAS_AF=0.8433;AMR_AF=0.5677;AFR_AF=0.6868;EUR_AF=0.5477;SAS_AF=0.6646;AA=a|||;VT=SNP
9	14824655	rs78954614	C	T	100	PASS	AC=145;AF=0.0289537;AN=5008;NS=2504;DP=17612;EAS_AF=0.0585;AMR_AF=0.0288;AFR_AF=0.0023;EUR_AF=0.0129;SAS_AF=0.0511;AA=c|||;VT=SNP
9	14824799	rs12236053	G	A	100	PASS	AC=761;AF=0.151957;AN=5008;NS=2504;DP=16773;EAS_AF=0.1716;AMR_AF=0.0821;AFR_AF=0.2156;EUR_AF=0.0994;SAS_AF=0.1493;AA=G|||;VT=SNP;EX_TARGET
9	14825142	rs13289400	G	A	100	PASS	AC=856;AF=0.170927;AN=5008;NS=2504;DP=14090;EAS_AF=0.0804;AMR_AF=0.2579;AFR_AF=0.1089;EUR_AF=0.2515;SAS_AF=0.2035;AA=G|||;VT=SNP
9	14825709	rs2493630	A	G	100	PASS	AC=2404;AF=0.480032;AN=5008;NS=2504;DP=12910;EAS_AF=0.755;AMR_AF=0.5274;AFR_AF=0.1475;EUR_AF=0.4911;SAS_AF=0.6012;AA=A|||;VT=SNP
9	14825987	rs2382501	C	T	100	PASS	AC=460;AF=0.091853;AN=5008;NS=2504;DP=17749;EAS_AF=0.0585;AMR_AF=0.1225;AFR_AF=0.0189;EUR_AF=0.1571;SAS_AF=0.136;AA=C|||;VT=SNP
9	14825988	rs72711381	C	T	100	PASS	AC=656;AF=0.13099;AN=5008;NS=2504;DP=17880;EAS_AF=0.1379;AMR_AF=0.0951;AFR_AF=0.115;EUR_AF=0.1421;SAS_AF=0.1595;AA=C|||;VT=SNP
9	14826342	rs12377669	G	A	100	PASS	AC=823;AF=0.164337;AN=5008;NS=2504;DP=19509;EAS_AF=0.0813;AMR_AF=0.2478;AFR_AF=0.149;EUR_AF=0.2157;SAS_AF=0.1585;AA=G|||;VT=SNP
9	14826616	rs2818939	T	C	100	PASS	AC=936;AF=0.186901;AN=5008;NS=2504;DP=19876;EAS_AF=0.4474;AMR_AF=0.2161;AFR_AF=0.0507;EUR_AF=0.0845;SAS_AF=0.1871;AA=T|||;VT=SNP
9	14827373	rs4741436	A	G	100	PASS	AC=1239;AF=0.247404;AN=5008;NS=2504;DP=21621;EAS_AF=0.0813;AMR_AF=0.2882;AFR_AF=0.3903;EUR_AF=0.2535;SAS_AF=0.1902;AA=A|||;VT=SNP
9	14827939	rs10810254	T	C	100	PASS	AC=870;AF=0.173722;AN=5008;NS=2504;DP=20904;EAS_AF=0.0843;AMR_AF=0.2565;AFR_AF=0.18;EUR_AF=0.2177;SAS_AF=0.1534;AA=T|||;VT=SNP
9	14828474	rs10810255	C	T	100	PASS	AC=1882;AF=0.375799;AN=5008;NS=2504;DP=16442;EAS_AF=0.2202;AMR_AF=0.3588;AFR_AF=0.5726;EUR_AF=0.3439;SAS_AF=0.3149;AA=T|||;VT=SNP
9	14828609	rs10961735	T	C	100	PASS	AC=1051;AF=0.209864;AN=5008;NS=2504;DP=11015;EAS_AF=0.1409;AMR_AF=0.1066;AFR_AF=0.3918;EUR_AF=0.1511;SAS_AF=0.1687;AA=T|||;VT=SNP
9	14828888	rs10961736	G	A	100	PASS	AC=831;AF=0.165935;AN=5008;NS=2504;DP=16455;EAS_AF=0.0843;AMR_AF=0.255;AFR_AF=0.1528;EUR_AF=0.2167;SAS_AF=0.1524;AA=G|||;VT=SNP
9	14828938	rs10961737	A	G	100	PASS	AC=1918;AF=0.382987;AN=5008;NS=2504;DP=16597;EAS_AF=0.2252;AMR_AF=0.3631;AFR_AF=0.5726;EUR_AF=0.3658;SAS_AF=0.3211;AA=G|||;VT=SNP
9	14828944	rs2642414	G	C	100	PASS	AC=1034;AF=0.20647;AN=5008;NS=2504;DP=16759;EAS_AF=0.4554;AMR_AF=0.2392;AFR_AF=0.0537;EUR_AF=0.1421;SAS_AF=0.1994;AA=G|||;VT=SNP
9	14828963	rs28537494	T	C	100	PASS	AC=704;AF=0.140575;AN=5008;NS=2504;DP=17105;EAS_AF=0.1389;AMR_AF=0.0749;AFR_AF=0.1989;EUR_AF=0.1133;SAS_AF=0.138;AA=T|||;VT=SNP
9	14829514	rs12378868	G	A	100	PASS	AC=634;AF=0.126597;AN=5008;NS=2504;DP=19086;EAS_AF=0.0873;AMR_AF=0.245;AFR_AF=0.0076;EUR_AF=0.2157;SAS_AF=0.1524;AA=G|||;VT=SNP
9	14829712	rs6474859	T	C	100	PASS	AC=1920;AF=0.383387;AN=5008;NS=2504;DP=20632;EAS_AF=0.2262;AMR_AF=0.3617;AFR_AF=0.5741;EUR_AF=0.3658;SAS_AF=0.3211;AA=T|||;VT=SNP
9	14829767	rs10756618	C	T	100	PASS	AC=834;AF=0.166534;AN=5008;NS=2504;DP=20484;EAS_AF=0.1647;AMR_AF=0.1657;AFR_AF=0.031;EUR_AF=0.2714;SAS_AF=0.2444;AA=C|||;VT=SNP
9	14829924	rs10810257	G	A	100	PASS	AC=1914;AF=0.382188;AN=5008;NS=2504;DP=19244;EAS_AF=0.2262;AMR_AF=0.3631;AFR_AF=0.5696;EUR_AF=0.3648;SAS_AF=0.3211;AA=A|||;VT=SNP
9	14829930	rs76448655	A	G	100	PASS	AC=173;AF=0.0345447;AN=5008;NS=2504;DP=19246;EAS_AF=0.0754;AMR_AF=0.0274;AFR_AF=0.0015;EUR_AF=0.0129;SAS_AF=0.0644;AA=A|||;VT=SNP
9	14829952	rs2642413	G	C	100	PASS	AC=169;AF=0.033746;AN=5008;NS=2504;DP=19523;EAS_AF=0.002;AMR_AF=0.1037;AFR_AF=0.0008;EUR_AF=0.0537;SAS_AF=0.0409;AA=G|||;VT=SNP
9	14830010	rs2779507	G	A	100	PASS	AC=985;AF=0.196685;AN=5008;NS=2504;DP=18494;EAS_AF=0.4405;AMR_AF=0.232;AFR_AF=0.0514;EUR_AF=0.1203;SAS_AF=0.1953;AA=G|||;VT=SNP
9	14830821	rs7868862	T	C	100	PASS	AC=1000;AF=0.199681;AN=5008;NS=2504;DP=18980;EAS_AF=0.1409;AMR_AF=0.1124;AFR_AF=0.3366;EUR_AF=0.166;SAS_AF=0.1718;AA=T|||;VT=SNP
9	14830904	rs7869013	T	C	100	PASS	AC=1953;AF=0.389976;AN=5008;NS=2504;DP=20129;EAS_AF=0.2302;AMR_AF=0.3718;AFR_AF=0.5749;EUR_AF=0.3837;SAS_AF=0.3241;AA=C|||;VT=SNP
9	14830989	rs10810258	A	G	100	PASS	AC=1757;AF=0.350839;AN=5008;NS=2504;DP=20554;EAS_AF=0.2262;AMR_AF=0.3588;AFR_AF=0.4387;EUR_AF=0.3837;SAS_AF=0.3211;AA=G|||;VT=SNP
9	14831003	rs10961738	A	T	100	PASS	AC=1757;AF=0.350839;AN=5008;NS=2504;DP=20570;EAS_AF=0.2262;AMR_AF=0.3588;AFR_AF=0.4387;EUR_AF=0.3837;SAS_AF=0.3211;AA=A|||;VT=SNP
9	14831058	rs28763665	T	C	100	PASS	AC=916;AF=0.182907;AN=5008;NS=2504;DP=19253;EAS_AF=0.1409;AMR_AF=0.1052;AFR_AF=0.2761;EUR_AF=0.166;SAS_AF=0.1728;AA=T|||;VT=SNP
9	14831233	rs2642406	T	C	100	PASS	AC=981;AF=0.195887;AN=5008;NS=2504;DP=19200;EAS_AF=0.4236;AMR_AF=0.2305;AFR_AF=0.0522;EUR_AF=0.1243;SAS_AF=0.2045;AA=T|||;VT=SNP
9	14831324	rs2642405	C	A	100	PASS	AC=2494;AF=0.498003;AN=5008;NS=2504;DP=21128;EAS_AF=0.756;AMR_AF=0.5346;AFR_AF=0.1785;EUR_AF=0.503;SAS_AF=0.6329;AA=C|||;VT=SNP
9	14831327	rs10756619	A	G	100	PASS	AC=1959;AF=0.391174;AN=5008;NS=2504;DP=21224;EAS_AF=0.2272;AMR_AF=0.3746;AFR_AF=0.5825;EUR_AF=0.3837;SAS_AF=0.3211;AA=G|||;VT=SNP
9	14831849	rs10961739	G	A	100	PASS	AC=744;AF=0.148562;AN=5008;NS=2504;DP=16912;EAS_AF=0.0863;AMR_AF=0.2522;AFR_AF=0.09;EUR_AF=0.2157;SAS_AF=0.1493;AA=G|||;VT=SNP
9	14831864	rs10810259	C	G	100	PASS	AC=1997;AF=0.398762;AN=5008;NS=2504;DP=15585;EAS_AF=0.3254;AMR_AF=0.4539;AFR_AF=0.2995;EUR_AF=0.502;SAS_AF=0.4632;AA=C|||;VT=SNP
9	14832143	rs10961740	T	C	100	PASS	AC=975;AF=0.194688;AN=5008;NS=2504;DP=18874;EAS_AF=0.0863;AMR_AF=0.2637;AFR_AF=0.2526;EUR_AF=0.2227;SAS_AF=0.1503;AA=T|||;VT=SNP
9	14832342	rs9792612	T	C	100	PASS	AC=3445;AF=0.687899;AN=5008;NS=2504;DP=18276;EAS_AF=0.5615;AMR_AF=0.6816;AFR_AF=0.6732;EUR_AF=0.7684;SAS_AF=0.7597;AA=T|||;VT=SNP
9	14832349	rs9792613	T	C	100	PASS	AC=3444;AF=0.6877;AN=5008;NS=2504;DP=18573;EAS_AF=0.5615;AMR_AF=0.6801;AFR_AF=0.6732;EUR_AF=0.7684;SAS_AF=0.7597;AA=T|||;VT=SNP
9	14832366	rs10081714	C	T	100	PASS	AC=1445;AF=0.288538;AN=5008;NS=2504;DP=18989;EAS_AF=0.3264;AMR_AF=0.2983;AFR_AF=0.0772;EUR_AF=0.3787;SAS_AF=0.4356;AA=C|||;VT=SNP
9	14832426	rs9792614	T	C	100	PASS	AC=1994;AF=0.398163;AN=5008;NS=2504;DP=18401;EAS_AF=0.2302;AMR_AF=0.3818;AFR_AF=0.5961;EUR_AF=0.3897;SAS_AF=0.3241;AA=T|||;VT=SNP
9	14832445	rs10961741	C	T	100	PASS	AC=753;AF=0.150359;AN=5008;NS=2504;DP=18480;EAS_AF=0.0863;AMR_AF=0.2579;AFR_AF=0.0923;EUR_AF=0.2177;SAS_AF=0.1493;AA=C|||;VT=SNP
9	14832452	rs118115258	G	C	100	PASS	AC=167;AF=0.0333466;AN=5008;NS=2504;DP=18574;EAS_AF=0.0675;AMR_AF=0.0274;AFR_AF=0.003;EUR_AF=0.0129;SAS_AF=0.0644;AA=G|||;VT=SNP
9	14832904	rs10961744	A	G	100	PASS	AC=813;AF=0.16234;AN=5008;NS=2504;DP=19747;EAS_AF=0.0873;AMR_AF=0.2622;AFR_AF=0.1293;EUR_AF=0.2217;SAS_AF=0.1524;AA=A|||;VT=SNP
9	14833003	rs10046797	A	C	100	PASS	AC=2179;AF=0.435104;AN=5008;NS=2504;DP=19497;EAS_AF=0.5645;AMR_AF=0.3588;AFR_AF=0.5257;EUR_AF=0.3002;SAS_AF=0.3722;AA=a|||;VT=SNP
9	14833401	rs11506374	G	A	100	PASS	AC=361;AF=0.0720847;AN=5008;NS=2504;DP=18221;EAS_AF=0.0704;AMR_AF=0.098;AFR_AF=0.0174;EUR_AF=0.0895;SAS_AF=0.1115;AA=G|||;VT=SNP
9	14833488	rs2779508	A	C	100	PASS	AC=3131;AF=0.6252;AN=5008;NS=2504;DP=17788;EAS_AF=0.6647;AMR_AF=0.6354;AFR_AF=0.7398;EUR_AF=0.5229;SAS_AF=0.5276;AA=A|||;VT=SNP
9	14834152	rs12551309	A	G	100	PASS	AC=863;AF=0.172324;AN=5008;NS=2504;DP=19135;EAS_AF=0.0873;AMR_AF=0.2723;AFR_AF=0.1581;EUR_AF=0.2256;SAS_AF=0.1534;AA=A|||;VT=SNP
9	14834172	rs12555189	T	G	100	PASS	AC=814;AF=0.16254;AN=5008;NS=2504;DP=18994;EAS_AF=0.0952;AMR_AF=0.2709;AFR_AF=0.1165;EUR_AF=0.2247;SAS_AF=0.1534;AA=T|||;VT=SNP
9	14834309	rs2642416	T	G	100	PASS	AC=3423;AF=0.683506;AN=5008;NS=2504;DP=17982;EAS_AF=0.8393;AMR_AF=0.8069;AFR_AF=0.357;EUR_AF=0.7565;SAS_AF=0.8016;AA=G|||;VT=SNP
9	14834480	rs12553911	G	C	100	PASS	AC=780;AF=0.155751;AN=5008;NS=2504;DP=19035;EAS_AF=0.0952;AMR_AF=0.2536;AFR_AF=0.1021;EUR_AF=0.2227;SAS_AF=0.1524;AA=G|||;VT=SNP
9	14834502	rs10124389	T	G	100	PASS	AC=755;AF=0.150759;AN=5008;NS=2504;DP=18937;EAS_AF=0.1429;AMR_AF=0.0951;AFR_AF=0.1936;EUR_AF=0.1451;SAS_AF=0.1462;AA=T|||;VT=SNP
9	14834542	rs2483055	A	G	100	PASS	AC=4522;AF=0.902955;AN=5008;NS=2504;DP=18393;EAS_AF=0.9772;AMR_AF=0.9135;AFR_AF=0.8086;EUR_AF=0.8936;SAS_AF=0.956;AA=G|||;VT=SNP
9	14835055	rs1855139	G	A	100	PASS	AC=4517;AF=0.901957;AN=5008;NS=2504;DP=18360;EAS_AF=0.9772;AMR_AF=0.9179;AFR_AF=0.8048;EUR_AF=0.8936;SAS_AF=0.953;AA=A|||;VT=SNP
9	14835081	rs10961746	A	G	100	PASS	AC=787;AF=0.157149;AN=5008;NS=2504;DP=18449;EAS_AF=0.0873;AMR_AF=0.268;AFR_AF=0.1014;EUR_AF=0.2276;SAS_AF=0.1534;AA=A|||;VT=SNP
9	14835141	rs1855138	C	G	100	PASS	AC=4463;AF=0.891174;AN=5008;NS=2504;DP=19327;EAS_AF=0.9772;AMR_AF=0.9107;AFR_AF=0.7693;EUR_AF=0.8926;SAS_AF=0.9519;AA=G|||;VT=SNP
9	14835381	rs11532894	A	C	100	PASS	AC=780;AF=0.155751;AN=5008;NS=2504;DP=19139;EAS_AF=0.1419;AMR_AF=0.1009;AFR_AF=0.2126;EUR_AF=0.1402;SAS_AF=0.1483;AA=A|||;VT=SNP
9	14835423	rs1855137	T	C	100	PASS	AC=3528;AF=0.704473;AN=5008;NS=2504;DP=18862;EAS_AF=0.7361;AMR_AF=0.7378;AFR_AF=0.7405;EUR_AF=0.6282;SAS_AF=0.6779;AA=T|||;VT=SNP
9	14835557	rs2818936	G	A	100	PASS	AC=1066;AF=0.212859;AN=5008;NS=2504;DP=18379;EAS_AF=0.4554;AMR_AF=0.2406;AFR_AF=0.0794;EUR_AF=0.1332;SAS_AF=0.2055;AA=G|||;VT=SNP
9	14835824	rs7047436	G	A	100	PASS	AC=659;AF=0.131589;AN=5008;NS=2504;DP=18992;EAS_AF=0.1379;AMR_AF=0.0548;AFR_AF=0.18;EUR_AF=0.0567;SAS_AF=0.1912;AA=A|||;VT=SNP
9	14835928	rs2818935	T	C	100	PASS	AC=3399;AF=0.678714;AN=5008;NS=2504;DP=18355;EAS_AF=0.8383;AMR_AF=0.5908;AFR_AF=0.6498;EUR_AF=0.5408;SAS_AF=0.7577;AA=T|||;VT=SNP
9	14836363	rs2818934	A	G	100	PASS	AC=3112;AF=0.621406;AN=5008;NS=2504;DP=17617;EAS_AF=0.7222;AMR_AF=0.7435;AFR_AF=0.2587;EUR_AF=0.7813;SAS_AF=0.7566;AA=A|||;VT=SNP
9	14836903	rs10810266	A	T	100	PASS	AC=493;AF=0.0984425;AN=5008;NS=2504;DP=17303;EAS_AF=0.2361;AMR_AF=0.1383;AFR_AF=0.0098;EUR_AF=0.0557;SAS_AF=0.092;AA=A|||;VT=SNP
9	14837072	rs112356286	T	C	100	PASS	AC=463;AF=0.0924521;AN=5008;NS=2504;DP=15277;EAS_AF=0.0228;AMR_AF=0.1542;AFR_AF=0.0378;EUR_AF=0.1978;SAS_AF=0.0859;AA=T|||;VT=SNP
9	14837272	rs10810267	C	T	100	PASS	AC=501;AF=0.10004;AN=5008;NS=2504;DP=17204;EAS_AF=0.2391;AMR_AF=0.1412;AFR_AF=0.0121;EUR_AF=0.0547;SAS_AF=0.093;AA=C|||;VT=SNP
9	14838860	rs2779509	G	A	100	PASS	AC=3403;AF=0.679513;AN=5008;NS=2504;DP=18502;EAS_AF=0.5357;AMR_AF=0.8256;AFR_AF=0.382;EUR_AF=0.9294;SAS_AF=0.8691;AA=A|||;VT=SNP
9	14838912	rs74549063	G	A	100	PASS	AC=414;AF=0.0826677;AN=5008;NS=2504;DP=18212;EAS_AF=0.0228;AMR_AF=0.1412;AFR_AF=0.0325;EUR_AF=0.172;SAS_AF=0.0787;AA=G|||;VT=SNP
9	14839278	rs10961751	G	C	100	PASS	AC=509;AF=0.101637;AN=5008;NS=2504;DP=19179;EAS_AF=0.2411;AMR_AF=0.1513;AFR_AF=0.0106;EUR_AF=0.0537;SAS_AF=0.0951;AA=G|||;VT=SNP
9	14839651	rs66505117	T	C	100	PASS	AC=925;AF=0.184704;AN=5008;NS=2504;DP=17579;EAS_AF=0.4444;AMR_AF=0.1369;AFR_AF=0.1694;EUR_AF=0.0656;SAS_AF=0.0941;AA=T|||;VT=SNP
9	14840107	rs2818932	T	C	100	PASS	AC=3239;AF=0.646765;AN=5008;NS=2504;DP=21598;EAS_AF=0.5575;AMR_AF=0.7824;AFR_AF=0.3139;EUR_AF=0.8579;SAS_AF=0.8753;AA=T|||;VT=SNP
9	14840128	rs10810268	G	C	100	PASS	AC=1071;AF=0.213858;AN=5008;NS=2504;DP=21961;EAS_AF=0.0595;AMR_AF=0.2277;AFR_AF=0.0567;EUR_AF=0.4185;SAS_AF=0.365;AA=G|||;VT=SNP
9	14840299	rs1552895	C	G	100	PASS	AC=2580;AF=0.515176;AN=5008;NS=2504;DP=22589;EAS_AF=0.5139;AMR_AF=0.6153;AFR_AF=0.1815;EUR_AF=0.6581;SAS_AF=0.7495;AA=C|||;VT=SNP
9	14840915	rs10961753	A	G	100	PASS	AC=2618;AF=0.522764;AN=5008;NS=2504;DP=18638;EAS_AF=0.5149;AMR_AF=0.6282;AFR_AF=0.1853;EUR_AF=0.669;SAS_AF=0.7618;AA=A|||;VT=SNP
9	14841387	rs1552896	C	G	100	PASS	AC=503;AF=0.100439;AN=5008;NS=2504;DP=18639;EAS_AF=0.0238;AMR_AF=0.1571;AFR_AF=0.034;EUR_AF=0.2097;SAS_AF=0.1166;AA=c|||;VT=SNP
9	14842267	rs41305315	T	C	100	PASS	AC=831;AF=0.165935;AN=5008;NS=2504;DP=20960;EAS_AF=0.4474;AMR_AF=0.1282;AFR_AF=0.1354;EUR_AF=0.0497;SAS_AF=0.0634;AA=T|||;VT=SNP
9	14844271	rs2642403	T	C	100	PASS	AC=3587;AF=0.716254;AN=5008;NS=2504;DP=14802;EAS_AF=0.7411;AMR_AF=0.6455;AFR_AF=0.7186;EUR_AF=0.6849;SAS_AF=0.7699;AA=T|||;VT=SNP
9	14844277	rs72711390	G	A	100	PASS	AC=778;AF=0.155351;AN=5008;NS=2504;DP=14653;EAS_AF=0.4464;AMR_AF=0.1268;AFR_AF=0.0961;EUR_AF=0.0497;SAS_AF=0.0644;AA=G|||;VT=SNP
9	14844469	rs59624633	G	T	100	PASS	AC=1022;AF=0.204073;AN=5008;NS=2504;DP=18367;EAS_AF=0.4702;AMR_AF=0.1484;AFR_AF=0.2057;EUR_AF=0.0586;SAS_AF=0.1166;AA=C|||;VT=SNP
9	14844777	rs10810269	T	C	100	PASS	AC=484;AF=0.0966454;AN=5008;NS=2504;DP=19875;EAS_AF=0.2371;AMR_AF=0.1398;AFR_AF=0.0083;EUR_AF=0.0517;SAS_AF=0.0869;AA=T|||;VT=SNP
9	14845522	rs7022038	T	C	100	PASS	AC=905;AF=0.180711;AN=5008;NS=2504;DP=15978;EAS_AF=0.4474;AMR_AF=0.1297;AFR_AF=0.1906;EUR_AF=0.0497;SAS_AF=0.0634;AA=T|||;VT=SNP
9	14846036	rs2779500	C	G	100	PASS	AC=2508;AF=0.500799;AN=5008;NS=2504;DP=19643;EAS_AF=0.2708;AMR_AF=0.5;AFR_AF=0.4576;EUR_AF=0.6233;SAS_AF=0.6708;AA=C|||;VT=SNP
9	14846122	rs2642404	C	G	100	PASS	AC=4502;AF=0.898962;AN=5008;NS=2504;DP=21241;EAS_AF=0.9772;AMR_AF=0.8458;AFR_AF=0.9418;EUR_AF=0.8101;SAS_AF=0.8896;AA=G|||;VT=SNP
9	14846594	rs1027347	G	A	100	PASS	AC=4226;AF=0.84385;AN=5008;NS=2504;DP=18672;EAS_AF=0.9752;AMR_AF=0.8314;AFR_AF=0.795;EUR_AF=0.7863;SAS_AF=0.8425;AA=A|||;VT=SNP
9	14846993	rs10810270	C	T	100	PASS	AC=672;AF=0.134185;AN=5008;NS=2504;DP=13867;EAS_AF=0.2153;AMR_AF=0.1614;AFR_AF=0.0719;EUR_AF=0.1034;SAS_AF=0.1472;AA=C|||;VT=SNP
9	14847175	rs10810271	T	C	100	PASS	AC=1180;AF=0.235623;AN=5008;NS=2504;DP=14881;EAS_AF=0.25;AMR_AF=0.1844;AFR_AF=0.4123;EUR_AF=0.1074;SAS_AF=0.1503;AA=T|||;VT=SNP
9	14848892	rs1021493	A	G	100	PASS	AC=4558;AF=0.910144;AN=5008;NS=2504;DP=18935;EAS_AF=0.9831;AMR_AF=0.853;AFR_AF=0.9667;EUR_AF=0.7982;SAS_AF=0.9141;AA=G|||;VT=SNP
9	14848915	rs1021494	T	A	100	PASS	AC=4207;AF=0.840056;AN=5008;NS=2504;DP=19641;EAS_AF=0.9643;AMR_AF=0.8156;AFR_AF=0.7625;EUR_AF=0.7942;SAS_AF=0.8814;AA=A|||;VT=SNP
9	14849141	rs1021495	A	C	100	PASS	AC=4551;AF=0.908746;AN=5008;NS=2504;DP=15875;EAS_AF=0.9831;AMR_AF=0.8487;AFR_AF=0.9667;EUR_AF=0.7982;SAS_AF=0.91;AA=C|||;VT=SNP
9	14849145	rs1353224	C	G	100	PASS	AC=4206;AF=0.839856;AN=5008;NS=2504;DP=15855;EAS_AF=0.9643;AMR_AF=0.817;AFR_AF=0.761;EUR_AF=0.7942;SAS_AF=0.8814;AA=G|||;VT=SNP
9	14849216	rs12236064	C	T	100	PASS	AC=318;AF=0.0634984;AN=5008;NS=2504;DP=17227;EAS_AF=0.1359;AMR_AF=0.0576;AFR_AF=0.0068;EUR_AF=0.0547;SAS_AF=0.0787;AA=C|||;VT=SNP
9	14849509	rs10961755	C	G	100	PASS	AC=531;AF=0.10603;AN=5008;NS=2504;DP=21357;EAS_AF=0.1379;AMR_AF=0.0634;AFR_AF=0.1604;EUR_AF=0.0547;SAS_AF=0.0828;AA=C|||;VT=SNP
9	14850060	rs2818941	A	C	100	PASS	AC=4111;AF=0.820887;AN=5008;NS=2504;DP=18804;EAS_AF=0.9643;AMR_AF=0.8156;AFR_AF=0.677;EUR_AF=0.7913;SAS_AF=0.9018;AA=C|||;VT=SNP
9	14850089	rs12006348	G	C	100	PASS	AC=519;AF=0.103634;AN=5008;NS=2504;DP=18318;EAS_AF=0.1369;AMR_AF=0.0634;AFR_AF=0.152;EUR_AF=0.0547;SAS_AF=0.0828;AA=G|||;VT=SNP
9	14850256	rs16932354	T	C	100	PASS	AC=1171;AF=0.233826;AN=5008;NS=2504;DP=17110;EAS_AF=0.5556;AMR_AF=0.2421;AFR_AF=0.146;EUR_AF=0.1143;SAS_AF=0.138;AA=T|||;VT=SNP
9	14850816	rs2779499	G	A	100	PASS	AC=1094;AF=0.21845;AN=5008;NS=2504;DP=19233;EAS_AF=0.0615;AMR_AF=0.2565;AFR_AF=0.0151;EUR_AF=0.4662;SAS_AF=0.3732;AA=G|||;VT=SNP
9	14851617	rs2818940	T	C	100	PASS	AC=3854;AF=0.769569;AN=5008;NS=2504;DP=20860;EAS_AF=0.9573;AMR_AF=0.7983;AFR_AF=0.4939;EUR_AF=0.8111;SAS_AF=0.8855;AA=T|||;VT=SNP;EX_TARGET
9	14851703	rs729492	G	A	100	PASS	AC=3345;AF=0.667931;AN=5008;NS=2504;DP=19468;EAS_AF=0.8185;AMR_AF=0.7349;AFR_AF=0.3222;EUR_AF=0.7565;SAS_AF=0.8415;AA=G|||;VT=SNP
9	14851841	rs729491	C	T	100	PASS	AC=1105;AF=0.220647;AN=5008;NS=2504;DP=17863;EAS_AF=0.5446;AMR_AF=0.232;AFR_AF=0.1271;EUR_AF=0.1163;SAS_AF=0.1125;AA=C|||;VT=SNP
9	14852141	rs1874105	G	A	100	PASS	AC=3350;AF=0.66893;AN=5008;NS=2504;DP=20360;EAS_AF=0.8194;AMR_AF=0.7363;AFR_AF=0.323;EUR_AF=0.7575;SAS_AF=0.8425;AA=G|||;VT=SNP
9	14852491	rs2779497	G	C	100	PASS	AC=3344;AF=0.667732;AN=5008;NS=2504;DP=19981;EAS_AF=0.8194;AMR_AF=0.7349;AFR_AF=0.3207;EUR_AF=0.7565;SAS_AF=0.8415;AA=G|||;VT=SNP
9	14854072	rs2151206	C	T	100	PASS	AC=2192;AF=0.4377;AN=5008;NS=2504;DP=17767;EAS_AF=0.2788;AMR_AF=0.4928;AFR_AF=0.1936;EUR_AF=0.6213;SAS_AF=0.7035;AA=C|||;VT=SNP
9	14855375	rs62537679	A	C	100	PASS	AC=475;AF=0.0948482;AN=5008;NS=2504;DP=15767;EAS_AF=0.0238;AMR_AF=0.1455;AFR_AF=0.0492;EUR_AF=0.1819;SAS_AF=0.1043;AA=A|||;VT=SNP
9	14856284	rs1889053	C	T	100	PASS	AC=2796;AF=0.558307;AN=5008;NS=2504;DP=16695;EAS_AF=0.7143;AMR_AF=0.5058;AFR_AF=0.8033;EUR_AF=0.3757;SAS_AF=0.2914;AA=T|||;VT=SNP
9	14856417	rs12552887	C	T	100	PASS	AC=404;AF=0.0806709;AN=5008;NS=2504;DP=17182;EAS_AF=0.1379;AMR_AF=0.062;AFR_AF=0.0946;EUR_AF=0.0547;SAS_AF=0.0429;AA=C|||;VT=SNP
9	14856556	rs12554254	T	C	100	PASS	AC=386;AF=0.0770767;AN=5008;NS=2504;DP=17752;EAS_AF=0.1379;AMR_AF=0.062;AFR_AF=0.0809;EUR_AF=0.0547;SAS_AF=0.0429;AA=T|||;VT=SNP
9	14857518	rs950738	C	G	100	PASS	AC=478;AF=0.0954473;AN=5008;NS=2504;DP=18732;EAS_AF=0.1379;AMR_AF=0.0764;AFR_AF=0.1422;EUR_AF=0.0547;SAS_AF=0.044;AA=C|||;VT=SNP
9	14858083	rs10511599	C	T	100	PASS	AC=360;AF=0.071885;AN=5008;NS=2504;DP=19686;EAS_AF=0.1359;AMR_AF=0.0562;AFR_AF=0.0726;EUR_AF=0.0527;SAS_AF=0.0358;AA=C|||;VT=SNP
9	14858340	rs1332804	T	C	100	PASS	AC=462;AF=0.0922524;AN=5008;NS=2504;DP=20204;EAS_AF=0.1528;AMR_AF=0.0648;AFR_AF=0.1157;EUR_AF=0.0557;SAS_AF=0.0552;AA=T|||;VT=SNP
9	14858601	rs60434251	C	T	100	PASS	AC=1197;AF=0.239018;AN=5008;NS=2504;DP=19426;EAS_AF=0.5377;AMR_AF=0.2493;AFR_AF=0.1248;EUR_AF=0.1481;SAS_AF=0.1718;AA=C|||;VT=SNP
9	14859356	rs10961757	T	C	100	PASS	AC=1244;AF=0.248403;AN=5008;NS=2504;DP=19125;EAS_AF=0.5367;AMR_AF=0.2435;AFR_AF=0.1483;EUR_AF=0.164;SAS_AF=0.1769;AA=T|||;VT=SNP;EX_TARGET
9	14860086	rs7867761	T	C	100	PASS	AC=2127;AF=0.42472;AN=5008;NS=2504;DP=19189;EAS_AF=0.6964;AMR_AF=0.4207;AFR_AF=0.3132;EUR_AF=0.4085;SAS_AF=0.3149;AA=T|||;VT=SNP
9	14861399	rs72711401	A	G	100	PASS	AC=396;AF=0.0790735;AN=5008;NS=2504;DP=14132;EAS_AF=0.1558;AMR_AF=0.0548;AFR_AF=0.0658;EUR_AF=0.0567;SAS_AF=0.0583;AA=A|||;VT=SNP
9	14861752	rs10810272	A	G	100	PASS	AC=3033;AF=0.605631;AN=5008;NS=2504;DP=16911;EAS_AF=0.7014;AMR_AF=0.4971;AFR_AF=0.9259;EUR_AF=0.4155;SAS_AF=0.3466;AA=G|||;VT=SNP
9	14862637	rs7019358	T	C	100	PASS	AC=2998;AF=0.598642;AN=5008;NS=2504;DP=17108;EAS_AF=0.6994;AMR_AF=0.4942;AFR_AF=0.9017;EUR_AF=0.4155;SAS_AF=0.3476;AA=C|||;VT=SNP
9	14862676	rs7033932	C	T	100	PASS	AC=2616;AF=0.522364;AN=5008;NS=2504;DP=17780;EAS_AF=0.6984;AMR_AF=0.4524;AFR_AF=0.6422;EUR_AF=0.4105;SAS_AF=0.3436;AA=T|||;VT=SNP
9	14863405	rs16932372	T	C	100	PASS	AC=338;AF=0.067492;AN=5008;NS=2504;DP=15510;EAS_AF=0.1379;AMR_AF=0.0504;AFR_AF=0.0643;EUR_AF=0.0517;SAS_AF=0.0276;AA=T|||;VT=SNP
9	14863526	rs17312753	T	A	100	PASS	AC=1796;AF=0.358626;AN=5008;NS=2504;DP=15978;EAS_AF=0.6915;AMR_AF=0.3141;AFR_AF=0.32;EUR_AF=0.2276;SAS_AF=0.2342;AA=T|||;VT=SNP
9	14863723	rs73642429	C	T	100	PASS	AC=95;AF=0.0189696;AN=5008;NS=2504;DP=19379;EAS_AF=0.0179;AMR_AF=0.0187;AFR_AF=0.0083;EUR_AF=0.0129;SAS_AF=0.0409;AA=C|||;VT=SNP
9	14864213	rs1889052	C	G	100	PASS	AC=2564;AF=0.511981;AN=5008;NS=2504;DP=19705;EAS_AF=0.6984;AMR_AF=0.4496;AFR_AF=0.6029;EUR_AF=0.4105;SAS_AF=0.3456;AA=G|||;VT=SNP
9	14864321	rs1889051	A	G	100	PASS	AC=3035;AF=0.60603;AN=5008;NS=2504;DP=18781;EAS_AF=0.6994;AMR_AF=0.4971;AFR_AF=0.9266;EUR_AF=0.4155;SAS_AF=0.3497;AA=G|||;VT=SNP
9	14864584	rs1889049	A	C	100	PASS	AC=2688;AF=0.536741;AN=5008;NS=2504;DP=19969;EAS_AF=0.6984;AMR_AF=0.4697;AFR_AF=0.6831;EUR_AF=0.4135;SAS_AF=0.3466;AA=C|||;VT=SNP
9	14864760	rs10810273	C	T	100	PASS	AC=1269;AF=0.253395;AN=5008;NS=2504;DP=19338;EAS_AF=0.5337;AMR_AF=0.2406;AFR_AF=0.1929;EUR_AF=0.159;SAS_AF=0.1524;AA=C|||;VT=SNP
9	14866119	rs16932376	G	C	100	PASS	AC=396;AF=0.0790735;AN=5008;NS=2504;DP=19325;EAS_AF=0.1567;AMR_AF=0.062;AFR_AF=0.0477;EUR_AF=0.0626;SAS_AF=0.0706;AA=G|||;VT=SNP
9	14866251	rs16932379	G	A	100	PASS	AC=1299;AF=0.259385;AN=5008;NS=2504;DP=20008;EAS_AF=0.5605;AMR_AF=0.2478;AFR_AF=0.143;EUR_AF=0.17;SAS_AF=0.2065;AA=G|||;VT=SNP
9	14866386	rs4388543	T	C	100	PASS	AC=1347;AF=0.26897;AN=5008;NS=2504;DP=19523;EAS_AF=0.5605;AMR_AF=0.255;AFR_AF=0.171;EUR_AF=0.174;SAS_AF=0.2086;AA=T|||;VT=SNP
9	14866389	rs7020282	G	A	100	PASS	AC=2901;AF=0.579273;AN=5008;NS=2504;DP=19499;EAS_AF=0.7044;AMR_AF=0.4798;AFR_AF=0.8351;EUR_AF=0.4125;SAS_AF=0.3466;AA=A|||;VT=SNP
9	14867663	rs10511600	A	G	100	PASS	AC=420;AF=0.0838658;AN=5008;NS=2504;DP=19709;EAS_AF=0.1577;AMR_AF=0.062;AFR_AF=0.0658;EUR_AF=0.0626;SAS_AF=0.0695;AA=A|||;VT=SNP
9	14867905	rs1889048	T	A	100	PASS	AC=2992;AF=0.597444;AN=5008;NS=2504;DP=17416;EAS_AF=0.7063;AMR_AF=0.4885;AFR_AF=0.8949;EUR_AF=0.4135;SAS_AF=0.3497;AA=A|||;VT=SNP
9	14867958	rs16932386	A	G	100	PASS	AC=465;AF=0.0928514;AN=5008;NS=2504;DP=17735;EAS_AF=0.1577;AMR_AF=0.0706;AFR_AF=0.0825;EUR_AF=0.0755;SAS_AF=0.0736;AA=A|||;VT=SNP
9	14868653	rs7856810	A	T	100	PASS	AC=2910;AF=0.58107;AN=5008;NS=2504;DP=19270;EAS_AF=0.7034;AMR_AF=0.4697;AFR_AF=0.8775;EUR_AF=0.3777;SAS_AF=0.3425;AA=C|||;VT=SNP
9	14869110	rs12238629	C	G	100	PASS	AC=1144;AF=0.228435;AN=5008;NS=2504;DP=17297;EAS_AF=0.5536;AMR_AF=0.1902;AFR_AF=0.1172;EUR_AF=0.1471;SAS_AF=0.1544;AA=C|||;VT=SNP
9	14869555	rs6474862	A	C	100	PASS	AC=2642;AF=0.527556;AN=5008;NS=2504;DP=19771;EAS_AF=0.7044;AMR_AF=0.4568;AFR_AF=0.6558;EUR_AF=0.4085;SAS_AF=0.3446;AA=C|||;VT=SNP
9	14869788	rs6474863	T	A	100	PASS	AC=3040;AF=0.607029;AN=5008;NS=2504;DP=20492;EAS_AF=0.7093;AMR_AF=0.4899;AFR_AF=0.9266;EUR_AF=0.4155;SAS_AF=0.3497;AA=A|||;VT=SNP
9	14869859	rs6474864	T	C	100	PASS	AC=1022;AF=0.204073;AN=5008;NS=2504;DP=20674;EAS_AF=0.002;AMR_AF=0.1945;AFR_AF=0.4478;EUR_AF=0.1859;SAS_AF=0.1084;AA=T|||;VT=SNP
9	14869861	rs6474865	A	G	100	PASS	AC=2628;AF=0.52476;AN=5008;NS=2504;DP=20550;EAS_AF=0.7044;AMR_AF=0.4568;AFR_AF=0.6498;EUR_AF=0.4085;SAS_AF=0.3384;AA=G|||;VT=SNP
9	14869870	rs72713607	A	G	100	PASS	AC=398;AF=0.0794728;AN=5008;NS=2504;DP=20648;EAS_AF=0.1508;AMR_AF=0.0677;AFR_AF=0.0378;EUR_AF=0.0765;SAS_AF=0.0736;AA=A|||;VT=SNP
9	14870483	rs7045281	C	T	100	PASS	AC=3033;AF=0.605631;AN=5008;NS=2504;DP=16438;EAS_AF=0.7073;AMR_AF=0.4899;AFR_AF=0.9266;EUR_AF=0.4145;SAS_AF=0.3456;AA=T|||;VT=SNP
9	14871775	rs55875513	T	C	100	PASS	AC=1290;AF=0.257588;AN=5008;NS=2504;DP=20049;EAS_AF=0.5774;AMR_AF=0.2089;AFR_AF=0.1452;EUR_AF=0.171;SAS_AF=0.2035;AA=-|||;VT=SNP
9	14873534	rs74433152	T	G	100	PASS	AC=1499;AF=0.299321;AN=5008;NS=2504;DP=15392;EAS_AF=0.5774;AMR_AF=0.2262;AFR_AF=0.2874;EUR_AF=0.172;SAS_AF=0.2117;AA=t|||;VT=SNP
9	14874189	rs79743469	G	C	100	PASS	AC=1503;AF=0.30012;AN=5008;NS=2504;DP=20700;EAS_AF=0.5764;AMR_AF=0.2205;AFR_AF=0.2943;EUR_AF=0.171;SAS_AF=0.2127;AA=-|||;VT=SNP
9	14874221	rs73417624	T	G	100	PASS	AC=1878;AF=0.375;AN=5008;NS=2504;DP=20451;EAS_AF=0.7103;AMR_AF=0.2723;AFR_AF=0.3903;EUR_AF=0.2227;SAS_AF=0.2382;AA=-|||;VT=SNP
9	14875346	rs10810276	A	G	100	PASS	AC=413;AF=0.0824681;AN=5008;NS=2504;DP=21768;EAS_AF=0.1508;AMR_AF=0.0677;AFR_AF=0.0439;EUR_AF=0.0755;SAS_AF=0.0818;AA=a|||;VT=SNP
9	14875617	rs112440124	A	T	100	PASS	AC=1401;AF=0.279752;AN=5008;NS=2504;DP=20217;EAS_AF=0.5704;AMR_AF=0.2118;AFR_AF=0.23;EUR_AF=0.171;SAS_AF=0.2076;AA=A|||;VT=SNP
9	14876692	rs2381976	G	A	100	PASS	AC=341;AF=0.0680911;AN=5008;NS=2504;DP=4235;EAS_AF=0.1389;AMR_AF=0.049;AFR_AF=0.0688;EUR_AF=0.0497;SAS_AF=0.0266;AA=g|||;VT=SNP
9	14876894	rs10810277	G	A	100	PASS	AC=2992;AF=0.597444;AN=5008;NS=2504;DP=23030;EAS_AF=0.7173;AMR_AF=0.4856;AFR_AF=0.888;EUR_AF=0.4115;SAS_AF=0.3517;AA=A|||;VT=SNP
9	14876968	rs10810278	T	A	100	PASS	AC=2747;AF=0.548522;AN=5008;NS=2504;DP=21316;EAS_AF=0.7133;AMR_AF=0.4669;AFR_AF=0.7254;EUR_AF=0.4066;SAS_AF=0.3436;AA=A|||;VT=SNP
9	14877677	rs66925748	C	A	100	PASS	AC=1260;AF=0.251597;AN=5008;NS=2504;DP=18345;EAS_AF=0.5724;AMR_AF=0.1744;AFR_AF=0.1422;EUR_AF=0.17;SAS_AF=0.2076;AA=C|||;VT=SNP
9	14877786	rs12683265	C	T	100	PASS	AC=514;AF=0.102636;AN=5008;NS=2504;DP=18068;EAS_AF=0.1617;AMR_AF=0.1297;AFR_AF=0.0083;EUR_AF=0.0606;SAS_AF=0.1933;AA=C|||;VT=SNP
9	14878008	rs61050353	C	T	100	PASS	AC=1242;AF=0.248003;AN=5008;NS=2504;DP=20692;EAS_AF=0.5625;AMR_AF=0.1715;AFR_AF=0.1384;EUR_AF=0.17;SAS_AF=0.2065;AA=C|||;VT=SNP
9	14878011	rs10961764	C	T	100	PASS	AC=773;AF=0.154353;AN=5008;NS=2504;DP=20655;EAS_AF=0.1438;AMR_AF=0.0893;AFR_AF=0.3563;EUR_AF=0.0567;SAS_AF=0.0389;AA=T|||;VT=SNP
9	14878094	rs10810279	G	A	100	PASS	AC=565;AF=0.112819;AN=5008;NS=2504;DP=20348;EAS_AF=0.1438;AMR_AF=0.0692;AFR_AF=0.2126;EUR_AF=0.0547;SAS_AF=0.0368;AA=A|||;VT=SNP
9	14878376	rs10810280	G	A	100	PASS	AC=577;AF=0.115216;AN=5008;NS=2504;DP=20261;EAS_AF=0.1488;AMR_AF=0.0692;AFR_AF=0.2179;EUR_AF=0.0547;SAS_AF=0.0368;AA=G|||;VT=SNP
9	14878519	rs6474868	A	T	100	PASS	AC=2991;AF=0.597244;AN=5008;NS=2504;DP=19865;EAS_AF=0.7173;AMR_AF=0.4726;AFR_AF=0.9259;EUR_AF=0.3579;SAS_AF=0.364;AA=T|||;VT=SNP
9	14879068	rs10961765	C	T	100	PASS	AC=1637;AF=0.326877;AN=5008;NS=2504;DP=15609;EAS_AF=0.5655;AMR_AF=0.2219;AFR_AF=0.4554;EUR_AF=0.1491;SAS_AF=0.1646;AA=C|||;VT=SNP
9	14879268	rs10810282	G	T	100	PASS	AC=319;AF=0.0636981;AN=5008;NS=2504;DP=21195;EAS_AF=0.1438;AMR_AF=0.0476;AFR_AF=0.0499;EUR_AF=0.0487;SAS_AF=0.0266;AA=G|||;VT=SNP
9	14879464	rs10511601	T	G	100	PASS	AC=1492;AF=0.297923;AN=5008;NS=2504;DP=21542;EAS_AF=0.5734;AMR_AF=0.2176;AFR_AF=0.2874;EUR_AF=0.174;SAS_AF=0.2127;AA=T|||;VT=SNP
9	14879678	rs72713613	G	A	100	PASS	AC=311;AF=0.0621006;AN=5008;NS=2504;DP=21748;EAS_AF=0.1438;AMR_AF=0.0476;AFR_AF=0.0439;EUR_AF=0.0487;SAS_AF=0.0266;AA=G|||;VT=SNP
9	14879724	rs2065484	A	G	100	PASS	AC=1842;AF=0.367812;AN=5008;NS=2504;DP=21605;EAS_AF=0.7163;AMR_AF=0.2378;AFR_AF=0.3707;EUR_AF=0.2276;SAS_AF=0.2413;AA=A|||;VT=SNP
9	14879870	rs2065482	T	G	100	PASS	AC=2714;AF=0.541933;AN=5008;NS=2504;DP=20781;EAS_AF=0.7183;AMR_AF=0.4452;AFR_AF=0.7526;EUR_AF=0.3549;SAS_AF=0.3364;AA=G|||;VT=SNP
9	14880104	rs7862066	C	T	100	PASS	AC=2865;AF=0.572085;AN=5008;NS=2504;DP=18005;EAS_AF=0.7143;AMR_AF=0.464;AFR_AF=0.8563;EUR_AF=0.3559;SAS_AF=0.3405;AA=T|||;VT=SNP
9	14880667	rs7862716	C	T	100	PASS	AC=2229;AF=0.445088;AN=5008;NS=2504;DP=16811;EAS_AF=0.7063;AMR_AF=0.2695;AFR_AF=0.6543;EUR_AF=0.2256;SAS_AF=0.2434;AA=T|||;VT=SNP
9	14881437	rs1108622	C	T	100	PASS	AC=1285;AF=0.256589;AN=5008;NS=2504;DP=19309;EAS_AF=0.5724;AMR_AF=0.2104;AFR_AF=0.143;EUR_AF=0.171;SAS_AF=0.2055;AA=C|||;VT=SNP
9	14881561	rs7039423	A	T	100	PASS	AC=597;AF=0.119209;AN=5008;NS=2504;DP=19291;EAS_AF=0.1409;AMR_AF=0.072;AFR_AF=0.2466;EUR_AF=0.0507;SAS_AF=0.0286;AA=A|||;VT=SNP
9	14881629	rs7039633	C	T	100	PASS	AC=596;AF=0.11901;AN=5008;NS=2504;DP=19650;EAS_AF=0.1399;AMR_AF=0.072;AFR_AF=0.2466;EUR_AF=0.0507;SAS_AF=0.0286;AA=C|||;VT=SNP
9	14882085	rs7870274	C	T	100	PASS	AC=396;AF=0.0790735;AN=5008;NS=2504;DP=19871;EAS_AF=0.1399;AMR_AF=0.0548;AFR_AF=0.1067;EUR_AF=0.0487;SAS_AF=0.0276;AA=C|||;VT=SNP
9	14882275	rs10961766	A	G	100	PASS	AC=595;AF=0.11881;AN=5008;NS=2504;DP=16035;EAS_AF=0.1419;AMR_AF=0.072;AFR_AF=0.2443;EUR_AF=0.0507;SAS_AF=0.0286;AA=A|||;VT=SNP
9	14882440	rs10961767	A	T	100	PASS	AC=623;AF=0.124401;AN=5008;NS=2504;DP=14575;EAS_AF=0.1438;AMR_AF=0.072;AFR_AF=0.2549;EUR_AF=0.0596;SAS_AF=0.0317;AA=T|||;VT=SNP
9	14882998	rs78955599	C	T	100	PASS	AC=349;AF=0.0696885;AN=5008;NS=2504;DP=14395;EAS_AF=0.1409;AMR_AF=0.0504;AFR_AF=0.0719;EUR_AF=0.0497;SAS_AF=0.0276;AA=T|||;VT=SNP
9	14883705	rs62537692	C	T	100	PASS	AC=837;AF=0.167133;AN=5008;NS=2504;DP=19774;EAS_AF=0.2351;AMR_AF=0.1671;AFR_AF=0.1278;EUR_AF=0.0746;SAS_AF=0.2454;AA=C|||;VT=SNP
9	14883847	rs7048511	A	G	100	PASS	AC=3683;AF=0.735423;AN=5008;NS=2504;DP=19001;EAS_AF=0.879;AMR_AF=0.6427;AFR_AF=0.9796;EUR_AF=0.4861;SAS_AF=0.5798;AA=G|||;VT=SNP
9	14883912	rs7048783	C	T	100	PASS	AC=1662;AF=0.331869;AN=5008;NS=2504;DP=17383;EAS_AF=0.4931;AMR_AF=0.3357;AFR_AF=0.2277;EUR_AF=0.3439;SAS_AF=0.2914;AA=C|||;VT=SNP
9	14883980	rs7049012	G	T	100	PASS	AC=2238;AF=0.446885;AN=5008;NS=2504;DP=16933;EAS_AF=0.6448;AMR_AF=0.4035;AFR_AF=0.4682;EUR_AF=0.3678;SAS_AF=0.3262;AA=G|||;VT=SNP
9	14884017	rs7021013	A	G	100	PASS	AC=2283;AF=0.455871;AN=5008;NS=2504;DP=15774;EAS_AF=0.6448;AMR_AF=0.4078;AFR_AF=0.4985;EUR_AF=0.3688;SAS_AF=0.3272;AA=A|||;VT=SNP
9	14884222	rs62537693	A	G	100	PASS	AC=2224;AF=0.444089;AN=5008;NS=2504;DP=17029;EAS_AF=0.6419;AMR_AF=0.4006;AFR_AF=0.4607;EUR_AF=0.3678;SAS_AF=0.3272;AA=A|||;VT=SNP
9	14884234	rs66838707	A	G	100	PASS	AC=2220;AF=0.443291;AN=5008;NS=2504;DP=17619;EAS_AF=0.6419;AMR_AF=0.4006;AFR_AF=0.4584;EUR_AF=0.3678;SAS_AF=0.3262;AA=A|||;VT=SNP
9	14884447	rs10810283	G	A	100	PASS	AC=2214;AF=0.442093;AN=5008;NS=2504;DP=16992;EAS_AF=0.6399;AMR_AF=0.3991;AFR_AF=0.4584;EUR_AF=0.3678;SAS_AF=0.3231;AA=A|||;VT=SNP
9	14884565	rs8181160	T	C	100	PASS	AC=2221;AF=0.44349;AN=5008;NS=2504;DP=17254;EAS_AF=0.6429;AMR_AF=0.3991;AFR_AF=0.4652;EUR_AF=0.3678;SAS_AF=0.318;AA=T|||;VT=SNP
9	14884628	rs8181058	G	A	100	PASS	AC=355;AF=0.0708866;AN=5008;NS=2504;DP=17243;EAS_AF=0.1518;AMR_AF=0.0562;AFR_AF=0.0832;EUR_AF=0.0229;SAS_AF=0.0307;AA=G|||;VT=SNP
9	14884804	rs12237883	A	G	100	PASS	AC=1104;AF=0.220447;AN=5008;NS=2504;DP=15314;EAS_AF=0.4911;AMR_AF=0.1455;AFR_AF=0.1354;EUR_AF=0.159;SAS_AF=0.1728;AA=A|||;VT=SNP
9	14885166	rs138081647	C	A	100	PASS	AC=716;AF=0.142971;AN=5008;NS=2504;DP=14427;EAS_AF=0.2312;AMR_AF=0.1657;AFR_AF=0.0507;EUR_AF=0.0716;SAS_AF=0.2342;AA=C|||;VT=SNP
9	14885180	rs79130802	C	T	100	PASS	AC=717;AF=0.143171;AN=5008;NS=2504;DP=14890;EAS_AF=0.2321;AMR_AF=0.1657;AFR_AF=0.0507;EUR_AF=0.0716;SAS_AF=0.2342;AA=C|||;VT=SNP
9	14885334	rs59879959	C	T	100	PASS	AC=718;AF=0.143371;AN=5008;NS=2504;DP=17680;EAS_AF=0.2321;AMR_AF=0.1657;AFR_AF=0.0507;EUR_AF=0.0716;SAS_AF=0.2352;AA=C|||;VT=SNP
9	14885360	rs61563034	C	A	100	PASS	AC=736;AF=0.146965;AN=5008;NS=2504;DP=17748;EAS_AF=0.2312;AMR_AF=0.1657;AFR_AF=0.0507;EUR_AF=0.0726;SAS_AF=0.2536;AA=A|||;VT=SNP
9	14885562	rs12555055	A	C	100	PASS	AC=578;AF=0.115415;AN=5008;NS=2504;DP=16334;EAS_AF=0.1468;AMR_AF=0.0663;AFR_AF=0.2496;EUR_AF=0.0239;SAS_AF=0.0307;AA=A|||;VT=SNP
9	14885659	rs28457781	A	G	100	PASS	AC=2363;AF=0.471845;AN=5008;NS=2504;DP=19054;EAS_AF=0.3909;AMR_AF=0.464;AFR_AF=0.7428;EUR_AF=0.2893;SAS_AF=0.3824;AA=A|||;VT=SNP
9	14886166	rs75353878	C	T	100	PASS	AC=445;AF=0.0888578;AN=5008;NS=2504;DP=17739;EAS_AF=0.1458;AMR_AF=0.0576;AFR_AF=0.1543;EUR_AF=0.0239;SAS_AF=0.0307;AA=C|||;VT=SNP
9	14886257	rs10118698	C	T	100	PASS	AC=351;AF=0.0700879;AN=5008;NS=2504;DP=14583;EAS_AF=0.0198;AMR_AF=0.0476;AFR_AF=0.1399;EUR_AF=0.0726;SAS_AF=0.0409;AA=C|||;VT=SNP
9	14886623	rs72713629	G	A	100	PASS	AC=357;AF=0.0712859;AN=5008;NS=2504;DP=15050;EAS_AF=0.0198;AMR_AF=0.0418;AFR_AF=0.1687;EUR_AF=0.0557;SAS_AF=0.0297;AA=G|||;VT=SNP
9	14887211	rs62537697	T	C	100	PASS	AC=982;AF=0.196086;AN=5008;NS=2504;DP=17728;EAS_AF=0.1508;AMR_AF=0.245;AFR_AF=0.2496;EUR_AF=0.2058;SAS_AF=0.1258;AA=T|||;VT=SNP
9	14888113	rs10961769	G	A	100	PASS	AC=1011;AF=0.201877;AN=5008;NS=2504;DP=18856;EAS_AF=0.4603;AMR_AF=0.1657;AFR_AF=0.1437;EUR_AF=0.1213;SAS_AF=0.1227;AA=G|||;VT=SNP
9	14890268	rs1996893	T	C	100	PASS	AC=3654;AF=0.729633;AN=5008;NS=2504;DP=19959;EAS_AF=0.88;AMR_AF=0.6354;AFR_AF=0.9531;EUR_AF=0.4881;SAS_AF=0.5879;AA=C|||;VT=SNP
9	14891492	rs10124579	A	G	100	PASS	AC=1046;AF=0.208866;AN=5008;NS=2504;DP=19880;EAS_AF=0.1518;AMR_AF=0.1167;AFR_AF=0.5726;EUR_AF=0.0239;SAS_AF=0.0317;AA=A|||;VT=SNP
9	14891619	rs13294006	G	C	100	PASS	AC=120;AF=0.0239617;AN=5008;NS=2504;DP=21517;EAS_AF=0.002;AMR_AF=0.0432;AFR_AF=0.003;EUR_AF=0.0656;SAS_AF=0.0184;AA=G|||;VT=SNP
9	14891670	rs10810285	C	T	100	PASS	AC=989;AF=0.197484;AN=5008;NS=2504;DP=22098;EAS_AF=0.4355;AMR_AF=0.1599;AFR_AF=0.1127;EUR_AF=0.1501;SAS_AF=0.1421;AA=C|||;VT=SNP
9	14891810	rs11790595	G	A	100	PASS	AC=412;AF=0.0822684;AN=5008;NS=2504;DP=19500;EAS_AF=0.002;AMR_AF=0.1254;AFR_AF=0.0363;EUR_AF=0.165;SAS_AF=0.1115;AA=G|||;VT=SNP
9	14892053	rs12555623	A	T	100	PASS	AC=492;AF=0.0982428;AN=5008;NS=2504;DP=18391;EAS_AF=0.1538;AMR_AF=0.062;AFR_AF=0.1846;EUR_AF=0.0199;SAS_AF=0.0307;AA=A|||;VT=SNP
9	14892320	rs4741440	G	T	100	PASS	AC=873;AF=0.174321;AN=5008;NS=2504;DP=18753;EAS_AF=0.4296;AMR_AF=0.1513;AFR_AF=0.0938;EUR_AF=0.1093;SAS_AF=0.1033;AA=G|||;VT=SNP
9	14892329	rs4741442	G	C	100	PASS	AC=873;AF=0.174321;AN=5008;NS=2504;DP=18399;EAS_AF=0.4296;AMR_AF=0.1513;AFR_AF=0.0938;EUR_AF=0.1093;SAS_AF=0.1033;AA=G|||;VT=SNP
9	14892612	rs62534800	T	C	100	PASS	AC=766;AF=0.152955;AN=5008;NS=2504;DP=20113;EAS_AF=0.2679;AMR_AF=0.1657;AFR_AF=0.034;EUR_AF=0.0696;SAS_AF=0.272;AA=T|||;VT=SNP
9	14892721	rs9776129	C	T	100	PASS	AC=1242;AF=0.248003;AN=5008;NS=2504;DP=17498;EAS_AF=0.4276;AMR_AF=0.2651;AFR_AF=0.1445;EUR_AF=0.2425;SAS_AF=0.1963;AA=C|||;VT=SNP
9	14892856	rs9776136	C	T	100	PASS	AC=865;AF=0.172724;AN=5008;NS=2504;DP=18856;EAS_AF=0.4226;AMR_AF=0.1124;AFR_AF=0.121;EUR_AF=0.1064;SAS_AF=0.0961;AA=C|||;VT=SNP
9	14892957	rs9776139	C	T	100	PASS	AC=1275;AF=0.254593;AN=5008;NS=2504;DP=18804;EAS_AF=0.4444;AMR_AF=0.2925;AFR_AF=0.146;EUR_AF=0.2396;SAS_AF=0.1943;AA=c|||;VT=SNP
9	14892993	rs10961773	C	A	100	PASS	AC=516;AF=0.103035;AN=5008;NS=2504;DP=17979;EAS_AF=0.1538;AMR_AF=0.0648;AFR_AF=0.202;EUR_AF=0.0199;SAS_AF=0.0297;AA=C|||;VT=SNP
9	14894464	rs12005454	T	C	100	PASS	AC=884;AF=0.176518;AN=5008;NS=2504;DP=18896;EAS_AF=0.244;AMR_AF=0.1513;AFR_AF=0.1543;EUR_AF=0.0696;SAS_AF=0.2648;AA=T|||;VT=SNP
9	14895034	rs62534802	C	A	100	PASS	AC=366;AF=0.0730831;AN=5008;NS=2504;DP=16795;EAS_AF=0.003;AMR_AF=0.1225;AFR_AF=0.0189;EUR_AF=0.1531;SAS_AF=0.1012;AA=C|||;VT=SNP
9	14895279	rs62534803	T	C	100	PASS	AC=469;AF=0.0936502;AN=5008;NS=2504;DP=19886;EAS_AF=0.002;AMR_AF=0.1844;AFR_AF=0.0227;EUR_AF=0.1988;SAS_AF=0.1115;AA=T|||;VT=SNP
9	14895280	rs10961774	T	C	100	PASS	AC=622;AF=0.124201;AN=5008;NS=2504;DP=19918;EAS_AF=0.1587;AMR_AF=0.0663;AFR_AF=0.267;EUR_AF=0.0318;SAS_AF=0.0317;AA=T|||;VT=SNP
9	14895602	rs10961775	A	G	100	PASS	AC=535;AF=0.106829;AN=5008;NS=2504;DP=20769;EAS_AF=0.1587;AMR_AF=0.0634;AFR_AF=0.2042;EUR_AF=0.0308;SAS_AF=0.0307;AA=A|||;VT=SNP
9	14896216	rs10961776	A	G	100	PASS	AC=1767;AF=0.352835;AN=5008;NS=2504;DP=19081;EAS_AF=0.2698;AMR_AF=0.2392;AFR_AF=0.652;EUR_AF=0.1431;SAS_AF=0.3303;AA=G|||;VT=SNP
9	14896470	rs11793376	G	T	100	PASS	AC=431;AF=0.0860623;AN=5008;NS=2504;DP=16563;EAS_AF=0.002;AMR_AF=0.1412;AFR_AF=0.0227;EUR_AF=0.1968;SAS_AF=0.1053;AA=G|||;VT=SNP
9	14896660	rs11793384	C	T	100	PASS	AC=2761;AF=0.551318;AN=5008;NS=2504;DP=19112;EAS_AF=0.4246;AMR_AF=0.487;AFR_AF=0.9085;EUR_AF=0.3579;SAS_AF=0.4438;AA=T|||;VT=SNP
9	14896670	rs11787561	T	C	100	PASS	AC=1507;AF=0.300919;AN=5008;NS=2504;DP=18747;EAS_AF=0.1925;AMR_AF=0.3012;AFR_AF=0.4554;EUR_AF=0.3241;SAS_AF=0.18;AA=T|||;VT=SNP
9	14896900	rs10961777	G	C	100	PASS	AC=588;AF=0.117412;AN=5008;NS=2504;DP=19811;EAS_AF=0.2034;AMR_AF=0.0663;AFR_AF=0.2035;EUR_AF=0.0338;SAS_AF=0.0348;AA=G|||;VT=SNP
9	14897030	rs10961778	C	T	100	PASS	AC=482;AF=0.096246;AN=5008;NS=2504;DP=19694;EAS_AF=0.2312;AMR_AF=0.0677;AFR_AF=0.1067;EUR_AF=0.0268;SAS_AF=0.0348;AA=T|||;VT=SNP
9	14897147	rs10961779	C	T	100	PASS	AC=1653;AF=0.330072;AN=5008;NS=2504;DP=20747;EAS_AF=0.5258;AMR_AF=0.2334;AFR_AF=0.4887;EUR_AF=0.163;SAS_AF=0.1544;AA=C|||;VT=SNP
9	14897723	rs1523212	G	C	100	PASS	AC=1657;AF=0.330871;AN=5008;NS=2504;DP=16005;EAS_AF=0.1448;AMR_AF=0.3862;AFR_AF=0.2572;EUR_AF=0.5368;SAS_AF=0.3712;AA=G|||;VT=SNP
9	14898142	rs7044651	T	C	100	PASS	AC=2886;AF=0.576278;AN=5008;NS=2504;DP=16962;EAS_AF=0.4038;AMR_AF=0.6167;AFR_AF=0.503;EUR_AF=0.7992;SAS_AF=0.5951;AA=T|||;VT=SNP
9	14898161	rs10961780	T	G	100	PASS	AC=1247;AF=0.249002;AN=5008;NS=2504;DP=17178;EAS_AF=0.3631;AMR_AF=0.1153;AFR_AF=0.4463;EUR_AF=0.0984;SAS_AF=0.1145;AA=T|||;VT=SNP
9	14898522	rs10961781	T	C	100	PASS	AC=936;AF=0.186901;AN=5008;NS=2504;DP=16854;EAS_AF=0.3353;AMR_AF=0.0951;AFR_AF=0.2602;EUR_AF=0.0885;SAS_AF=0.1012;AA=T|||;VT=SNP
9	14898665	rs12236493	A	G	100	PASS	AC=1115;AF=0.222644;AN=5008;NS=2504;DP=16687;EAS_AF=0.3363;AMR_AF=0.111;AFR_AF=0.3608;EUR_AF=0.0964;SAS_AF=0.1278;AA=G|||;VT=SNP
9	14898844	rs13293937	G	A	100	PASS	AC=873;AF=0.174321;AN=5008;NS=2504;DP=19633;EAS_AF=0.3165;AMR_AF=0.0893;AFR_AF=0.2337;EUR_AF=0.0855;SAS_AF=0.0992;AA=G|||;VT=SNP
9	14899708	rs10810289	T	C	100	PASS	AC=1658;AF=0.33107;AN=5008;NS=2504;DP=20459;EAS_AF=0.4613;AMR_AF=0.232;AFR_AF=0.2965;EUR_AF=0.3469;SAS_AF=0.2975;AA=T|||;VT=SNP
9	14899764	rs951653	C	T	100	PASS	AC=1284;AF=0.25639;AN=5008;NS=2504;DP=21799;EAS_AF=0.1468;AMR_AF=0.4049;AFR_AF=0.0598;EUR_AF=0.4414;SAS_AF=0.3395;AA=C|||;VT=SNP
9	14900356	rs4740593	C	T	100	PASS	AC=1109;AF=0.221446;AN=5008;NS=2504;DP=21690;EAS_AF=0.122;AMR_AF=0.3631;AFR_AF=0.031;EUR_AF=0.334;SAS_AF=0.365;AA=C|||;VT=SNP
9	14900516	rs4740594	G	A	100	PASS	AC=2876;AF=0.574281;AN=5008;NS=2504;DP=18437;EAS_AF=0.3353;AMR_AF=0.5231;AFR_AF=0.8109;EUR_AF=0.5318;SAS_AF=0.5808;AA=A|||;VT=SNP
9	14900565	rs4741443	T	C	100	PASS	AC=3026;AF=0.604233;AN=5008;NS=2504;DP=18456;EAS_AF=0.4613;AMR_AF=0.6513;AFR_AF=0.5998;EUR_AF=0.7187;SAS_AF=0.6063;AA=A|||;VT=SNP
9	14901322	rs1984063	T	C	100	PASS	AC=1265;AF=0.252596;AN=5008;NS=2504;DP=15887;EAS_AF=0.1597;AMR_AF=0.3775;AFR_AF=0.0159;EUR_AF=0.4672;SAS_AF=0.3589;AA=T|||;VT=SNP
9	14901626	rs4543641	C	G	100	PASS	AC=2526;AF=0.504393;AN=5008;NS=2504;DP=16585;EAS_AF=0.5149;AMR_AF=0.5;AFR_AF=0.3396;EUR_AF=0.6412;SAS_AF=0.5787;AA=C|||;VT=SNP
9	14901899	rs6474870	A	G	100	PASS	AC=3549;AF=0.708666;AN=5008;NS=2504;DP=16657;EAS_AF=0.5248;AMR_AF=0.6888;AFR_AF=0.8079;EUR_AF=0.8439;SAS_AF=0.6391;AA=G|||;VT=SNP
9	14903697	rs10961784	C	T	100	PASS	AC=2672;AF=0.533546;AN=5008;NS=2504;DP=19935;EAS_AF=0.5724;AMR_AF=0.4957;AFR_AF=0.4281;EUR_AF=0.6143;SAS_AF=0.5798;AA=C|||;VT=SNP
9	14903800	rs10961785	T	C	100	PASS	AC=2689;AF=0.536941;AN=5008;NS=2504;DP=18470;EAS_AF=0.5843;AMR_AF=0.5;AFR_AF=0.4297;EUR_AF=0.6143;SAS_AF=0.5798;AA=T|||;VT=SNP
9	14904759	rs1855142	T	C	100	PASS	AC=3575;AF=0.713858;AN=5008;NS=2504;DP=19149;EAS_AF=0.5208;AMR_AF=0.6542;AFR_AF=0.8563;EUR_AF=0.835;SAS_AF=0.638;AA=C|||;VT=SNP
9	14906086	rs1412725	T	C	100	PASS	AC=3178;AF=0.634585;AN=5008;NS=2504;DP=18230;EAS_AF=0.5843;AMR_AF=0.6268;AFR_AF=0.525;EUR_AF=0.831;SAS_AF=0.638;AA=T|||;VT=SNP
9	14906868	rs940120	G	A	100	PASS	AC=3650;AF=0.728834;AN=5008;NS=2504;DP=18338;EAS_AF=0.5863;AMR_AF=0.6527;AFR_AF=0.857;EUR_AF=0.837;SAS_AF=0.6452;AA=A|||;VT=SNP
9	14906948	rs940119	A	G	100	PASS	AC=3630;AF=0.72484;AN=5008;NS=2504;DP=19817;EAS_AF=0.5962;AMR_AF=0.6499;AFR_AF=0.8343;EUR_AF=0.839;SAS_AF=0.6452;AA=A|||;VT=SNP
9	14907432	rs4147129	T	C	100	PASS	AC=2742;AF=0.547524;AN=5008;NS=2504;DP=19584;EAS_AF=0.5952;AMR_AF=0.4741;AFR_AF=0.447;EUR_AF=0.6431;SAS_AF=0.5879;AA=T|||;VT=SNP
9	14908056	rs7034380	T	G	100	PASS	AC=3138;AF=0.626597;AN=5008;NS=2504;DP=17625;EAS_AF=0.5982;AMR_AF=0.4928;AFR_AF=0.7269;EUR_AF=0.6471;SAS_AF=0.5941;AA=G|||;VT=SNP
9	14910635	rs6474871	C	A	100	PASS	AC=3120;AF=0.623003;AN=5008;NS=2504;DP=23196;EAS_AF=0.5724;AMR_AF=0.5187;AFR_AF=0.7179;EUR_AF=0.669;SAS_AF=0.5736;AA=A|||;VT=SNP
9	14911082	rs7861117	T	A	100	PASS	AC=3580;AF=0.714856;AN=5008;NS=2504;DP=19802;EAS_AF=0.5754;AMR_AF=0.647;AFR_AF=0.8563;EUR_AF=0.8181;SAS_AF=0.6094;AA=A|||;VT=SNP
9	14911241	rs10122340	C	T	100	PASS	AC=3507;AF=0.70028;AN=5008;NS=2504;DP=19122;EAS_AF=0.5754;AMR_AF=0.6427;AFR_AF=0.8026;EUR_AF=0.8191;SAS_AF=0.6094;AA=T|||;VT=SNP
9	14912402	rs12683739	A	G	100	PASS	AC=2670;AF=0.533147;AN=5008;NS=2504;DP=16848;EAS_AF=0.4593;AMR_AF=0.4784;AFR_AF=0.4818;EUR_AF=0.67;SAS_AF=0.5767;AA=A|||;VT=SNP
9	14914734	rs3922832	T	C	100	PASS	AC=2457;AF=0.490615;AN=5008;NS=2504;DP=11078;EAS_AF=0.4554;AMR_AF=0.4726;AFR_AF=0.3328;EUR_AF=0.669;SAS_AF=0.5695;AA=T|||;VT=SNP
9	14915014	rs12006324	C	G	100	PASS	AC=670;AF=0.133786;AN=5008;NS=2504;DP=13852;EAS_AF=0.002;AMR_AF=0.134;AFR_AF=0.298;EUR_AF=0.1501;SAS_AF=0.0307;AA=T|||;VT=SNP
9	14915055	rs12002382	A	T	100	PASS	AC=1080;AF=0.215655;AN=5008;NS=2504;DP=14689;EAS_AF=0.126;AMR_AF=0.1772;AFR_AF=0.4788;EUR_AF=0.1511;SAS_AF=0.046;AA=a|||;VT=SNP
9	14915511	rs111373280	A	C	100	PASS	AC=316;AF=0.063099;AN=5008;NS=2504;DP=14599;EAS_AF=0.002;AMR_AF=0.121;AFR_AF=0.0401;EUR_AF=0.1461;SAS_AF=0.0307;AA=A|||;VT=SNP
9	14916553	rs78317335	C	T	100	PASS	AC=647;AF=0.129193;AN=5008;NS=2504;DP=21017;EAS_AF=0.124;AMR_AF=0.1499;AFR_AF=0.1808;EUR_AF=0.1441;SAS_AF=0.0348;AA=C|||;VT=SNP
9	14917567	rs73642461	C	T	100	PASS	AC=667;AF=0.133187;AN=5008;NS=2504;DP=15362;EAS_AF=0.124;AMR_AF=0.1556;AFR_AF=0.1876;EUR_AF=0.1501;SAS_AF=0.0358;AA=T|||;VT=SNP
9	14917900	rs10961792	C	A	100	PASS	AC=1351;AF=0.269768;AN=5008;NS=2504;DP=16532;EAS_AF=0.1875;AMR_AF=0.3804;AFR_AF=0.0189;EUR_AF=0.5139;SAS_AF=0.364;AA=C|||;VT=SNP
9	14917988	rs7044531	C	G	100	PASS	AC=2567;AF=0.51258;AN=5008;NS=2504;DP=19786;EAS_AF=0.4534;AMR_AF=0.4769;AFR_AF=0.4153;EUR_AF=0.667;SAS_AF=0.5716;AA=C|||;VT=SNP
9	14918303	rs10738381	G	T	100	PASS	AC=2553;AF=0.509784;AN=5008;NS=2504;DP=18273;EAS_AF=0.4385;AMR_AF=0.4496;AFR_AF=0.5008;EUR_AF=0.6083;SAS_AF=0.5368;AA=G|||;VT=SNP
9	14918776	rs10961793	T	A	100	PASS	AC=1648;AF=0.329073;AN=5008;NS=2504;DP=19646;EAS_AF=0.2698;AMR_AF=0.2161;AFR_AF=0.5189;EUR_AF=0.2972;SAS_AF=0.2464;AA=T|||;VT=SNP
9	14918814	rs10756624	T	G	100	PASS	AC=2658;AF=0.530751;AN=5008;NS=2504;DP=20175;EAS_AF=0.4563;AMR_AF=0.4813;AFR_AF=0.472;EUR_AF=0.67;SAS_AF=0.5787;AA=T|||;VT=SNP
9	14919539	rs3850442	G	A	100	PASS	AC=3397;AF=0.678315;AN=5008;NS=2504;DP=17084;EAS_AF=0.5754;AMR_AF=0.6138;AFR_AF=0.8116;EUR_AF=0.7515;SAS_AF=0.5746;AA=A|||;VT=SNP
9	14921722	rs2030594	T	A	100	PASS	AC=3482;AF=0.695288;AN=5008;NS=2504;DP=20904;EAS_AF=0.5774;AMR_AF=0.6383;AFR_AF=0.7927;EUR_AF=0.8091;SAS_AF=0.6084;AA=N|||;VT=SNP
9	14922877	rs10756626	T	C	100	PASS	AC=2459;AF=0.491014;AN=5008;NS=2504;DP=16934;EAS_AF=0.4554;AMR_AF=0.4553;AFR_AF=0.41;EUR_AF=0.6093;SAS_AF=0.5409;AA=T|||;VT=SNP
9	14923810	rs2140323	A	T	100	PASS	AC=3426;AF=0.684105;AN=5008;NS=2504;DP=17425;EAS_AF=0.5774;AMR_AF=0.6225;AFR_AF=0.8283;EUR_AF=0.7485;SAS_AF=0.5767;AA=T|||;VT=SNP
9	14924241	rs7848497	C	G	100	PASS	AC=3483;AF=0.695487;AN=5008;NS=2504;DP=19127;EAS_AF=0.6379;AMR_AF=0.6196;AFR_AF=0.8268;EUR_AF=0.7485;SAS_AF=0.5767;AA=N|||;VT=SNP
9	14925706	rs1916314	T	C	100	PASS	AC=3670;AF=0.732827;AN=5008;NS=2504;DP=16543;EAS_AF=0.619;AMR_AF=0.6902;AFR_AF=0.851;EUR_AF=0.8181;SAS_AF=0.6329;AA=C|||;VT=SNP
9	14928191	rs10738382	G	A	100	PASS	AC=1996;AF=0.398562;AN=5008;NS=2504;DP=19622;EAS_AF=0.4187;AMR_AF=0.4207;AFR_AF=0.1694;EUR_AF=0.5755;SAS_AF=0.4898;AA=G|||;VT=SNP
9	14928397	rs7865084	C	T	100	PASS	AC=3484;AF=0.695687;AN=5008;NS=2504;DP=22230;EAS_AF=0.6101;AMR_AF=0.6196;AFR_AF=0.8374;EUR_AF=0.7475;SAS_AF=0.593;AA=T|||;VT=SNP
9	14928594	rs10756627	T	C	100	PASS	AC=1344;AF=0.268371;AN=5008;NS=2504;DP=18620;EAS_AF=0.1796;AMR_AF=0.3876;AFR_AF=0.0174;EUR_AF=0.5109;SAS_AF=0.365;AA=T|||;VT=SNP
9	14929020	rs1855143	T	C	100	PASS	AC=2870;AF=0.573083;AN=5008;NS=2504;DP=20001;EAS_AF=0.498;AMR_AF=0.5922;AFR_AF=0.4667;EUR_AF=0.7863;SAS_AF=0.5613;AA=T|||;VT=SNP
9	14929247	rs117433085	G	A	100	PASS	AC=53;AF=0.0105831;AN=5008;NS=2504;DP=17248;EAS_AF=0.002;AMR_AF=0.0115;AFR_AF=0.0023;EUR_AF=0.0348;SAS_AF=0.0051;AA=G|||;VT=SNP
9	14929835	rs10961795	T	G	100	PASS	AC=2311;AF=0.461462;AN=5008;NS=2504;DP=16184;EAS_AF=0.497;AMR_AF=0.4438;AFR_AF=0.2716;EUR_AF=0.6083;SAS_AF=0.5429;AA=t|||;VT=SNP
9	14931477	rs6474872	A	G	100	PASS	AC=3627;AF=0.724241;AN=5008;NS=2504;DP=15583;EAS_AF=0.622;AMR_AF=0.6513;AFR_AF=0.8396;EUR_AF=0.8151;SAS_AF=0.6319;AA=G|||;VT=SNP
9	14931878	rs7856510	G	C	100	PASS	AC=2695;AF=0.538139;AN=5008;NS=2504;DP=14574;EAS_AF=0.504;AMR_AF=0.4769;AFR_AF=0.4697;EUR_AF=0.667;SAS_AF=0.5767;AA=G|||;VT=SNP
9	14933443	rs61521834	C	T	100	PASS	AC=197;AF=0.0393371;AN=5008;NS=2504;DP=17938;EAS_AF=0.1002;AMR_AF=0.0634;AFR_AF=0.0182;EUR_AF=0.0099;SAS_AF=0.0184;AA=C|||;VT=SNP
9	14934638	rs4295763	G	T	100	PASS	AC=3432;AF=0.685304;AN=5008;NS=2504;DP=17686;EAS_AF=0.6448;AMR_AF=0.6383;AFR_AF=0.7738;EUR_AF=0.7376;SAS_AF=0.5869;AA=T|||;VT=SNP
9	14934710	rs67150794	A	C	100	PASS	AC=407;AF=0.08127;AN=5008;NS=2504;DP=16112;EAS_AF=0.0913;AMR_AF=0.0764;AFR_AF=0.1702;EUR_AF=0.0119;SAS_AF=0.0256;AA=A|||;VT=SNP
9	14934876	rs10961796	T	C	100	PASS	AC=3700;AF=0.738818;AN=5008;NS=2504;DP=13663;EAS_AF=0.6677;AMR_AF=0.6758;AFR_AF=0.8608;EUR_AF=0.8002;SAS_AF=0.6288;AA=t|||;VT=SNP
9	14935799	rs1474311	T	C	100	PASS	AC=315;AF=0.0628994;AN=5008;NS=2504;DP=14599;EAS_AF=0.0903;AMR_AF=0.0749;AFR_AF=0.1051;EUR_AF=0.0119;SAS_AF=0.0215;AA=T|||;VT=SNP
9	14937012	rs1523211	T	C	100	PASS	AC=2989;AF=0.596845;AN=5008;NS=2504;DP=17166;EAS_AF=0.6647;AMR_AF=0.5375;AFR_AF=0.5265;EUR_AF=0.661;SAS_AF=0.5982;AA=T|||;VT=SNP
9	14937634	rs7851561	C	G	100	PASS	AC=3663;AF=0.73143;AN=5008;NS=2504;DP=12779;EAS_AF=0.6458;AMR_AF=0.6744;AFR_AF=0.8585;EUR_AF=0.7992;SAS_AF=0.6186;AA=G|||;VT=SNP
9	14937853	rs10756628	G	T	100	PASS	AC=3511;AF=0.701078;AN=5008;NS=2504;DP=10839;EAS_AF=0.6409;AMR_AF=0.6455;AFR_AF=0.8563;EUR_AF=0.7356;SAS_AF=0.5573;AA=g|||;VT=SNP
9	14937894	rs79975447	A	T	100	PASS	AC=582;AF=0.116214;AN=5008;NS=2504;DP=12003;EAS_AF=0.0466;AMR_AF=0.1297;AFR_AF=0.2126;EUR_AF=0.1362;SAS_AF=0.0276;AA=a|||;VT=SNP
9	14941131	rs2140325	T	G	100	PASS	AC=330;AF=0.0658946;AN=5008;NS=2504;DP=17763;EAS_AF=0.0952;AMR_AF=0.0764;AFR_AF=0.1067;EUR_AF=0.0129;SAS_AF=0.0276;AA=T|||;VT=SNP
9	14941629	rs12352935	T	C	100	PASS	AC=2626;AF=0.524361;AN=5008;NS=2504;DP=15710;EAS_AF=0.5516;AMR_AF=0.4611;AFR_AF=0.4092;EUR_AF=0.6541;SAS_AF=0.5634;AA=T|||;VT=SNP
9	14941672	rs12348103	C	T	100	PASS	AC=3598;AF=0.71845;AN=5008;NS=2504;DP=15154;EAS_AF=0.6349;AMR_AF=0.6282;AFR_AF=0.8533;EUR_AF=0.7903;SAS_AF=0.6125;AA=T|||;VT=SNP
9	14942035	rs10810293	C	T	100	PASS	AC=3808;AF=0.760383;AN=5008;NS=2504;DP=18804;EAS_AF=0.6528;AMR_AF=0.6484;AFR_AF=0.975;EUR_AF=0.7942;SAS_AF=0.6258;AA=T|||;VT=SNP
9	14943508	rs60266351	T	C	100	PASS	AC=358;AF=0.0714856;AN=5008;NS=2504;DP=17076;EAS_AF=0.0863;AMR_AF=0.0432;AFR_AF=0.149;EUR_AF=0.0179;SAS_AF=0.0266;AA=T|||;VT=SNP
9	14944106	rs7030532	G	C	100	PASS	AC=3645;AF=0.727835;AN=5008;NS=2504;DP=16843;EAS_AF=0.6468;AMR_AF=0.6383;AFR_AF=0.8601;EUR_AF=0.8002;SAS_AF=0.6217;AA=C|||;VT=SNP
9	14945267	rs7862132	A	T	100	PASS	AC=3561;AF=0.711062;AN=5008;NS=2504;DP=21669;EAS_AF=0.6458;AMR_AF=0.6268;AFR_AF=0.8064;EUR_AF=0.8002;SAS_AF=0.6176;AA=T|||;VT=SNP
9	14946220	rs1855141	A	G	100	PASS	AC=3620;AF=0.722843;AN=5008;NS=2504;DP=20172;EAS_AF=0.6706;AMR_AF=0.6297;AFR_AF=0.8116;EUR_AF=0.7992;SAS_AF=0.6442;AA=G|||;VT=SNP
9	14946572	rs1523213	A	G	100	PASS	AC=1433;AF=0.286142;AN=5008;NS=2504;DP=17321;EAS_AF=0.3512;AMR_AF=0.1873;AFR_AF=0.3449;EUR_AF=0.2565;SAS_AF=0.2403;AA=A|||;VT=SNP
9	14946656	rs55831634	G	A	100	PASS	AC=335;AF=0.066893;AN=5008;NS=2504;DP=13526;EAS_AF=0.0804;AMR_AF=0.0418;AFR_AF=0.1422;EUR_AF=0.0129;SAS_AF=0.0245;AA=G|||;VT=SNP
9	14947083	rs7043477	G	A	100	PASS	AC=1740;AF=0.347444;AN=5008;NS=2504;DP=15218;EAS_AF=0.2292;AMR_AF=0.4798;AFR_AF=0.1823;EUR_AF=0.5924;SAS_AF=0.3466;AA=G|||;VT=SNP
9	14947351	rs6474873	C	G	100	PASS	AC=2815;AF=0.562101;AN=5008;NS=2504;DP=16519;EAS_AF=0.3244;AMR_AF=0.5548;AFR_AF=0.8048;EUR_AF=0.6322;SAS_AF=0.4121;AA=G|||;VT=SNP
9	14947472	rs3861706	T	C	100	PASS	AC=1501;AF=0.29972;AN=5008;NS=2504;DP=18413;EAS_AF=0.249;AMR_AF=0.3847;AFR_AF=0.0998;EUR_AF=0.5119;SAS_AF=0.3436;AA=T|||;VT=SNP
9	14947720	rs1464607	A	C	100	PASS	AC=2918;AF=0.582668;AN=5008;NS=2504;DP=18000;EAS_AF=0.3304;AMR_AF=0.5793;AFR_AF=0.8132;EUR_AF=0.6789;SAS_AF=0.4346;AA=C|||;VT=SNP
9	14947785	rs1464608	G	T	100	PASS	AC=2596;AF=0.518371;AN=5008;NS=2504;DP=16155;EAS_AF=0.3284;AMR_AF=0.562;AFR_AF=0.6112;EUR_AF=0.6571;SAS_AF=0.4151;AA=T|||;VT=SNP
9	14948696	rs10961806	G	A	100	PASS	AC=1389;AF=0.277356;AN=5008;NS=2504;DP=17957;EAS_AF=0.249;AMR_AF=0.3804;AFR_AF=0.0204;EUR_AF=0.5089;SAS_AF=0.3425;AA=G|||;VT=SNP
9	14949190	rs9969815	A	G	100	PASS	AC=2934;AF=0.585863;AN=5008;NS=2504;DP=16635;EAS_AF=0.3313;AMR_AF=0.5865;AFR_AF=0.8215;EUR_AF=0.6789;SAS_AF=0.4335;AA=G|||;VT=SNP
9	14949661	rs55789229	C	T	100	PASS	AC=260;AF=0.0519169;AN=5008;NS=2504;DP=20524;EAS_AF=0.0804;AMR_AF=0.0375;AFR_AF=0.0877;EUR_AF=0.0129;SAS_AF=0.0245;AA=C|||;VT=SNP
9	14949803	rs2140326	A	G	100	PASS	AC=2930;AF=0.585064;AN=5008;NS=2504;DP=19268;EAS_AF=0.3313;AMR_AF=0.5879;AFR_AF=0.8177;EUR_AF=0.6789;SAS_AF=0.4335;AA=G|||;VT=SNP
9	14950193	rs1855140	T	G	100	PASS	AC=2941;AF=0.58726;AN=5008;NS=2504;DP=18499;EAS_AF=0.3304;AMR_AF=0.5879;AFR_AF=0.8169;EUR_AF=0.6789;SAS_AF=0.4468;AA=G|||;VT=SNP
9	14950628	rs59331691	A	G	100	PASS	AC=297;AF=0.0593051;AN=5008;NS=2504;DP=21758;EAS_AF=0.0804;AMR_AF=0.0418;AFR_AF=0.1135;EUR_AF=0.0129;SAS_AF=0.0245;AA=A|||;VT=SNP
9	14952066	rs11515200	C	T	100	PASS	AC=1496;AF=0.298722;AN=5008;NS=2504;DP=21437;EAS_AF=0.249;AMR_AF=0.3862;AFR_AF=0.0983;EUR_AF=0.5089;SAS_AF=0.3425;AA=C|||;VT=SNP
9	14952537	rs7028135	T	G	100	PASS	AC=1909;AF=0.38119;AN=5008;NS=2504;DP=21218;EAS_AF=0.25;AMR_AF=0.513;AFR_AF=0.2163;EUR_AF=0.6431;SAS_AF=0.3763;AA=T|||;VT=SNP
9	14952712	rs7042782	A	C	100	PASS	AC=2204;AF=0.440096;AN=5008;NS=2504;DP=19868;EAS_AF=0.25;AMR_AF=0.5274;AFR_AF=0.4319;EUR_AF=0.6431;SAS_AF=0.3763;AA=A|||;VT=SNP
9	14953252	rs114355175	C	T	100	PASS	AC=259;AF=0.0517173;AN=5008;NS=2504;DP=18409;EAS_AF=0.0804;AMR_AF=0.0375;AFR_AF=0.087;EUR_AF=0.0129;SAS_AF=0.0245;AA=C|||;VT=SNP
9	14953525	rs7046824	A	G	100	PASS	AC=2745;AF=0.548123;AN=5008;NS=2504;DP=20061;EAS_AF=0.3304;AMR_AF=0.5764;AFR_AF=0.7095;EUR_AF=0.662;SAS_AF=0.4172;AA=G|||;VT=SNP
9	14954006	rs2381972	G	T	100	PASS	AC=2966;AF=0.592252;AN=5008;NS=2504;DP=20253;EAS_AF=0.3264;AMR_AF=0.585;AFR_AF=0.8381;EUR_AF=0.6789;SAS_AF=0.4499;AA=G|||;VT=SNP
9	14954434	rs7848522	A	G	100	PASS	AC=2939;AF=0.586861;AN=5008;NS=2504;DP=20788;EAS_AF=0.3274;AMR_AF=0.5865;AFR_AF=0.8169;EUR_AF=0.6789;SAS_AF=0.4489;AA=G|||;VT=SNP
9	14954549	rs7848747	C	T	100	PASS	AC=2626;AF=0.524361;AN=5008;NS=2504;DP=20886;EAS_AF=0.3274;AMR_AF=0.5692;AFR_AF=0.6316;EUR_AF=0.6561;SAS_AF=0.4151;AA=T|||;VT=SNP
9	14954971	rs7849466	G	A	100	PASS	AC=503;AF=0.100439;AN=5008;NS=2504;DP=20704;EAS_AF=0.0784;AMR_AF=0.0476;AFR_AF=0.2678;EUR_AF=0.0129;SAS_AF=0.0245;AA=G|||;VT=SNP
9	14955245	rs28842341	C	G	100	PASS	AC=502;AF=0.10024;AN=5008;NS=2504;DP=21408;EAS_AF=0.0784;AMR_AF=0.0476;AFR_AF=0.267;EUR_AF=0.0129;SAS_AF=0.0245;AA=C|||;VT=SNP
9	14955410	rs10810294	C	T	100	PASS	AC=1499;AF=0.299321;AN=5008;NS=2504;DP=24092;EAS_AF=0.248;AMR_AF=0.389;AFR_AF=0.0991;EUR_AF=0.508;SAS_AF=0.3446;AA=C|||;VT=SNP
9	14955663	rs10961809	G	C	100	PASS	AC=1501;AF=0.29972;AN=5008;NS=2504;DP=20216;EAS_AF=0.248;AMR_AF=0.389;AFR_AF=0.0991;EUR_AF=0.5099;SAS_AF=0.3446;AA=G|||;VT=SNP
9	14955988	rs2381973	T	C	100	PASS	AC=1896;AF=0.378594;AN=5008;NS=2504;DP=18416;EAS_AF=0.25;AMR_AF=0.5115;AFR_AF=0.2073;EUR_AF=0.6431;SAS_AF=0.3763;AA=T|||;VT=SNP
9	14955993	rs72715609	T	C	100	PASS	AC=404;AF=0.0806709;AN=5008;NS=2504;DP=18460;EAS_AF=0.0804;AMR_AF=0.0461;AFR_AF=0.1921;EUR_AF=0.0129;SAS_AF=0.0245;AA=T|||;VT=SNP
9	14956219	rs7028869	C	G	100	PASS	AC=161;AF=0.0321486;AN=5008;NS=2504;DP=18627;EAS_AF=0.0804;AMR_AF=0.0288;AFR_AF=0.0197;EUR_AF=0.0109;SAS_AF=0.0235;AA=C|||;VT=SNP
9	14956960	rs10810295	T	A	100	PASS	AC=1502;AF=0.29992;AN=5008;NS=2504;DP=21081;EAS_AF=0.25;AMR_AF=0.3862;AFR_AF=0.0991;EUR_AF=0.5119;SAS_AF=0.3436;AA=T|||;VT=SNP
9	14956963	rs10810296	T	C	100	PASS	AC=1503;AF=0.30012;AN=5008;NS=2504;DP=21097;EAS_AF=0.25;AMR_AF=0.3862;AFR_AF=0.0998;EUR_AF=0.5119;SAS_AF=0.3436;AA=T|||;VT=SNP
9	14957281	rs1412720	G	A	100	PASS	AC=2836;AF=0.566294;AN=5008;NS=2504;DP=21058;EAS_AF=0.3304;AMR_AF=0.5692;AFR_AF=0.7859;EUR_AF=0.6571;SAS_AF=0.4172;AA=A|||;VT=SNP
9	14957399	rs72715615	G	A	100	PASS	AC=133;AF=0.0265575;AN=5008;NS=2504;DP=21716;EAS_AF=0.0794;AMR_AF=0.0288;AFR_AF=0;EUR_AF=0.0109;SAS_AF=0.0225;AA=G|||;VT=SNP
9	14957794	rs11793253	T	A	100	PASS	AC=1894;AF=0.378195;AN=5008;NS=2504;DP=21617;EAS_AF=0.251;AMR_AF=0.5086;AFR_AF=0.2073;EUR_AF=0.6431;SAS_AF=0.3753;AA=T|||;VT=SNP
9	14958442	rs1589666	C	A	100	PASS	AC=1887;AF=0.376797;AN=5008;NS=2504;DP=19525;EAS_AF=0.25;AMR_AF=0.5101;AFR_AF=0.2057;EUR_AF=0.6402;SAS_AF=0.3732;AA=C|||;VT=SNP
9	14958698	rs10810297	A	T	100	PASS	AC=1893;AF=0.377995;AN=5008;NS=2504;DP=20345;EAS_AF=0.25;AMR_AF=0.5101;AFR_AF=0.2073;EUR_AF=0.6412;SAS_AF=0.3763;AA=T|||;VT=SNP
9	14959675	rs1403560	C	A	100	PASS	AC=1502;AF=0.29992;AN=5008;NS=2504;DP=16497;EAS_AF=0.249;AMR_AF=0.389;AFR_AF=0.0991;EUR_AF=0.5089;SAS_AF=0.3456;AA=C|||;VT=SNP
9	14959733	rs1829850	G	C	100	PASS	AC=1941;AF=0.38758;AN=5008;NS=2504;DP=15559;EAS_AF=0.25;AMR_AF=0.513;AFR_AF=0.2405;EUR_AF=0.6421;SAS_AF=0.3773;AA=G|||;VT=SNP
9	14959953	rs72715622	T	C	100	PASS	AC=408;AF=0.0814696;AN=5008;NS=2504;DP=18086;EAS_AF=0.0813;AMR_AF=0.0447;AFR_AF=0.1952;EUR_AF=0.0129;SAS_AF=0.0245;AA=T|||;VT=SNP
9	14960217	rs1357474	A	G	100	PASS	AC=1932;AF=0.385783;AN=5008;NS=2504;DP=17250;EAS_AF=0.25;AMR_AF=0.5101;AFR_AF=0.2345;EUR_AF=0.6421;SAS_AF=0.3783;AA=A|||;VT=SNP
9	14960228	rs72715624	T	G	100	PASS	AC=259;AF=0.0517173;AN=5008;NS=2504;DP=17133;EAS_AF=0.0813;AMR_AF=0.036;AFR_AF=0.087;EUR_AF=0.0129;SAS_AF=0.0245;AA=T|||;VT=SNP
9	14960526	rs72715625	G	C	100	PASS	AC=259;AF=0.0517173;AN=5008;NS=2504;DP=19897;EAS_AF=0.0804;AMR_AF=0.0375;AFR_AF=0.087;EUR_AF=0.0129;SAS_AF=0.0245;AA=G|||;VT=SNP
9	14961245	rs10810298	T	A	100	PASS	AC=1899;AF=0.379193;AN=5008;NS=2504;DP=20619;EAS_AF=0.25;AMR_AF=0.5101;AFR_AF=0.2103;EUR_AF=0.6431;SAS_AF=0.3763;AA=T|||;VT=SNP
9	14961738	rs1412724	G	C	100	PASS	AC=2971;AF=0.593251;AN=5008;NS=2504;DP=19402;EAS_AF=0.3313;AMR_AF=0.5865;AFR_AF=0.8487;EUR_AF=0.6789;SAS_AF=0.4346;AA=C|||;VT=SNP
9	14962585	rs55834240	C	T	100	PASS	AC=408;AF=0.0814696;AN=5008;NS=2504;DP=21085;EAS_AF=0.0813;AMR_AF=0.0447;AFR_AF=0.1952;EUR_AF=0.0129;SAS_AF=0.0245;AA=C|||;VT=SNP
9	14963519	rs12378196	G	A	100	PASS	AC=1607;AF=0.320887;AN=5008;NS=2504;DP=21490;EAS_AF=0.246;AMR_AF=0.4063;AFR_AF=0.1808;EUR_AF=0.4911;SAS_AF=0.3517;AA=G|||;VT=SNP
9	14963761	rs12335460	A	G	100	PASS	AC=3345;AF=0.667931;AN=5008;NS=2504;DP=18335;EAS_AF=0.6825;AMR_AF=0.5951;AFR_AF=0.6815;EUR_AF=0.7813;SAS_AF=0.5695;AA=G|||;VT=SNP
9	14963863	rs72715629	C	A	100	PASS	AC=428;AF=0.0854633;AN=5008;NS=2504;DP=19873;EAS_AF=0.0813;AMR_AF=0.0447;AFR_AF=0.2103;EUR_AF=0.0129;SAS_AF=0.0245;AA=C|||;VT=SNP
9	14964272	rs10810299	A	C	100	PASS	AC=1626;AF=0.324681;AN=5008;NS=2504;DP=18756;EAS_AF=0.256;AMR_AF=0.4611;AFR_AF=0.0741;EUR_AF=0.5885;SAS_AF=0.3661;AA=A|||;VT=SNP
9	14964844	rs10961810	T	G	100	PASS	AC=690;AF=0.13778;AN=5008;NS=2504;DP=18777;EAS_AF=0.251;AMR_AF=0.134;AFR_AF=0.0938;EUR_AF=0.0805;SAS_AF=0.1421;AA=T|||;VT=SNP
9	14964952	rs6415721	C	T	100	PASS	AC=2917;AF=0.582468;AN=5008;NS=2504;DP=19574;EAS_AF=0.3591;AMR_AF=0.585;AFR_AF=0.7882;EUR_AF=0.673;SAS_AF=0.4397;AA=T|||;VT=SNP
9	14966065	rs72715631	T	G	100	PASS	AC=381;AF=0.0760783;AN=5008;NS=2504;DP=19916;EAS_AF=0.0833;AMR_AF=0.0418;AFR_AF=0.1717;EUR_AF=0.0169;SAS_AF=0.0245;AA=T|||;VT=SNP
9	14966241	rs9697216	T	C	100	PASS	AC=646;AF=0.128994;AN=5008;NS=2504;DP=18478;EAS_AF=0.1071;AMR_AF=0.0548;AFR_AF=0.3449;EUR_AF=0.0169;SAS_AF=0.0276;AA=T|||;VT=SNP
9	14967393	rs12379705	C	T	100	PASS	AC=1845;AF=0.368411;AN=5008;NS=2504;DP=20720;EAS_AF=0.252;AMR_AF=0.5029;AFR_AF=0.171;EUR_AF=0.6412;SAS_AF=0.3793;AA=C|||;VT=SNP
9	14968026	rs72715633	G	T	100	PASS	AC=137;AF=0.0273562;AN=5008;NS=2504;DP=18991;EAS_AF=0.0833;AMR_AF=0.0288;AFR_AF=0;EUR_AF=0.0099;SAS_AF=0.0235;AA=G|||;VT=SNP
9	14968316	rs10961811	C	G	100	PASS	AC=2927;AF=0.584465;AN=5008;NS=2504;DP=19756;EAS_AF=0.3581;AMR_AF=0.5807;AFR_AF=0.7988;EUR_AF=0.675;SAS_AF=0.4376;AA=G|||;VT=SNP
9	14968354	rs7027560	G	T	100	PASS	AC=2928;AF=0.584665;AN=5008;NS=2504;DP=19502;EAS_AF=0.3571;AMR_AF=0.5793;AFR_AF=0.8011;EUR_AF=0.675;SAS_AF=0.4376;AA=T|||;VT=SNP
9	14968362	rs77348208	G	C	100	PASS	AC=324;AF=0.0646965;AN=5008;NS=2504;DP=19724;EAS_AF=0.0833;AMR_AF=0.0389;AFR_AF=0.1346;EUR_AF=0.0119;SAS_AF=0.0235;AA=G|||;VT=SNP
9	14968980	rs4535838	C	A	100	PASS	AC=2535;AF=0.50619;AN=5008;NS=2504;DP=20639;EAS_AF=0.3581;AMR_AF=0.5605;AFR_AF=0.5492;EUR_AF=0.6581;SAS_AF=0.4059;AA=A|||;VT=SNP
9	14970121	rs7350286	C	T	100	PASS	AC=1841;AF=0.367612;AN=5008;NS=2504;DP=20095;EAS_AF=0.251;AMR_AF=0.5029;AFR_AF=0.1694;EUR_AF=0.6402;SAS_AF=0.3793;AA=C|||;VT=SNP
9	14970191	rs7350287	G	A	100	PASS	AC=2180;AF=0.435304;AN=5008;NS=2504;DP=19251;EAS_AF=0.2748;AMR_AF=0.5173;AFR_AF=0.3941;EUR_AF=0.6461;SAS_AF=0.3814;AA=G|||;VT=SNP
9	14970415	rs11515203	A	G	100	PASS	AC=1667;AF=0.332867;AN=5008;NS=2504;DP=18463;EAS_AF=0.3333;AMR_AF=0.4236;AFR_AF=0.1112;EUR_AF=0.5229;SAS_AF=0.3722;AA=A|||;VT=SNP
9	14971227	rs7048248	G	A	100	PASS	AC=2959;AF=0.590855;AN=5008;NS=2504;DP=21741;EAS_AF=0.3591;AMR_AF=0.5836;AFR_AF=0.8207;EUR_AF=0.675;SAS_AF=0.4376;AA=G|||;VT=SNP
9	14971362	rs4546746	C	G	100	PASS	AC=1457;AF=0.290935;AN=5008;NS=2504;DP=21493;EAS_AF=0.25;AMR_AF=0.389;AFR_AF=0.0613;EUR_AF=0.5099;SAS_AF=0.3487;AA=C|||;VT=SNP
9	14972102	rs10114147	T	A	100	PASS	AC=2541;AF=0.507388;AN=5008;NS=2504;DP=20160;EAS_AF=0.3611;AMR_AF=0.5605;AFR_AF=0.5514;EUR_AF=0.6581;SAS_AF=0.4059;AA=A|||;VT=SNP
9	14972897	rs10810302	A	G	100	PASS	AC=4118;AF=0.822284;AN=5008;NS=2504;DP=18313;EAS_AF=0.8889;AMR_AF=0.7334;AFR_AF=0.9743;EUR_AF=0.7594;SAS_AF=0.6759;AA=G|||;VT=SNP
9	14973280	rs117985521	G	A	100	PASS	AC=315;AF=0.0628994;AN=5008;NS=2504;DP=17899;EAS_AF=0.0536;AMR_AF=0.121;AFR_AF=0.003;EUR_AF=0.0557;SAS_AF=0.1196;AA=G|||;VT=SNP
9	14973346	rs7026072	C	A	100	PASS	AC=2354;AF=0.470048;AN=5008;NS=2504;DP=17857;EAS_AF=0.3621;AMR_AF=0.5533;AFR_AF=0.4138;EUR_AF=0.6581;SAS_AF=0.4049;AA=C|||;VT=SNP
9	14974080	rs7857763	C	T	100	PASS	AC=2897;AF=0.578474;AN=5008;NS=2504;DP=20544;EAS_AF=0.3601;AMR_AF=0.5793;AFR_AF=0.7882;EUR_AF=0.674;SAS_AF=0.4213;AA=t|||;VT=SNP
9	14974205	rs56195535	G	C	100	PASS	AC=269;AF=0.0537141;AN=5008;NS=2504;DP=20588;EAS_AF=0.0853;AMR_AF=0.0375;AFR_AF=0.0915;EUR_AF=0.0129;SAS_AF=0.0235;AA=G|||;VT=SNP
9	14974488	rs7030620	C	T	100	PASS	AC=2743;AF=0.547724;AN=5008;NS=2504;DP=20772;EAS_AF=0.3601;AMR_AF=0.572;AFR_AF=0.6755;EUR_AF=0.674;SAS_AF=0.4213;AA=T|||;VT=SNP
9	14974677	rs68177350	T	C	100	PASS	AC=406;AF=0.0810703;AN=5008;NS=2504;DP=20163;EAS_AF=0.0863;AMR_AF=0.0432;AFR_AF=0.1861;EUR_AF=0.0189;SAS_AF=0.0245;AA=T|||;VT=SNP
9	14975341	rs66462482	C	G	100	PASS	AC=508;AF=0.101438;AN=5008;NS=2504;DP=18275;EAS_AF=0.1101;AMR_AF=0.0504;AFR_AF=0.2405;EUR_AF=0.0189;SAS_AF=0.0256;AA=C|||;VT=SNP
9	14975409	rs10961814	C	G	100	PASS	AC=1462;AF=0.291933;AN=5008;NS=2504;DP=16993;EAS_AF=0.25;AMR_AF=0.389;AFR_AF=0.0658;EUR_AF=0.5089;SAS_AF=0.3487;AA=C|||;VT=SNP
9	14975829	rs2049291	T	C	100	PASS	AC=1847;AF=0.36881;AN=5008;NS=2504;DP=17852;EAS_AF=0.251;AMR_AF=0.5014;AFR_AF=0.1747;EUR_AF=0.6392;SAS_AF=0.3804;AA=T|||;VT=SNP
9	14975886	rs2049292	G	A	100	PASS	AC=1475;AF=0.294529;AN=5008;NS=2504;DP=17708;EAS_AF=0.25;AMR_AF=0.3876;AFR_AF=0.0741;EUR_AF=0.5099;SAS_AF=0.3507;AA=G|||;VT=SNP
9	14975961	rs72715639	C	T	100	PASS	AC=267;AF=0.0533147;AN=5008;NS=2504;DP=18803;EAS_AF=0.0853;AMR_AF=0.036;AFR_AF=0.0908;EUR_AF=0.0129;SAS_AF=0.0235;AA=C|||;VT=SNP
9	14976391	rs61447244	A	G	100	PASS	AC=270;AF=0.0539137;AN=5008;NS=2504;DP=17399;EAS_AF=0.0853;AMR_AF=0.0389;AFR_AF=0.0915;EUR_AF=0.0129;SAS_AF=0.0235;AA=A|||;VT=SNP
9	14976676	rs10810305	A	G	100	PASS	AC=1461;AF=0.291733;AN=5008;NS=2504;DP=16522;EAS_AF=0.25;AMR_AF=0.3876;AFR_AF=0.0651;EUR_AF=0.508;SAS_AF=0.3507;AA=A|||;VT=SNP
9	14976689	rs10810306	A	G	100	PASS	AC=1462;AF=0.291933;AN=5008;NS=2504;DP=17002;EAS_AF=0.25;AMR_AF=0.3876;AFR_AF=0.0651;EUR_AF=0.508;SAS_AF=0.3517;AA=A|||;VT=SNP
9	14977169	rs7870499	G	C	100	PASS	AC=2945;AF=0.588059;AN=5008;NS=2504;DP=18319;EAS_AF=0.3611;AMR_AF=0.5836;AFR_AF=0.8222;EUR_AF=0.672;SAS_AF=0.4223;AA=C|||;VT=SNP
9	14977210	rs72715642	C	G	100	PASS	AC=269;AF=0.0537141;AN=5008;NS=2504;DP=16586;EAS_AF=0.0853;AMR_AF=0.0375;AFR_AF=0.0915;EUR_AF=0.0129;SAS_AF=0.0235;AA=T|||;VT=SNP
9	14978450	rs67226056	C	T	100	PASS	AC=684;AF=0.136581;AN=5008;NS=2504;DP=15214;EAS_AF=0.1091;AMR_AF=0.0605;AFR_AF=0.3691;EUR_AF=0.0189;SAS_AF=0.0256;AA=T|||;VT=SNP
9	14978548	rs9298710	G	T	100	PASS	AC=2866;AF=0.572284;AN=5008;NS=2504;DP=12961;EAS_AF=0.3601;AMR_AF=0.5735;AFR_AF=0.7738;EUR_AF=0.665;SAS_AF=0.4223;AA=T|||;VT=SNP
9	14979425	rs10810307	T	C	100	PASS	AC=1836;AF=0.366613;AN=5008;NS=2504;DP=13879;EAS_AF=0.251;AMR_AF=0.4971;AFR_AF=0.174;EUR_AF=0.6322;SAS_AF=0.3804;AA=T|||;VT=SNP
9	14979866	rs12340301	G	A	100	PASS	AC=1834;AF=0.366214;AN=5008;NS=2504;DP=14512;EAS_AF=0.251;AMR_AF=0.4986;AFR_AF=0.1732;EUR_AF=0.6302;SAS_AF=0.3804;AA=G|||;VT=SNP
9	14981038	rs10810308	G	C	100	PASS	AC=1787;AF=0.356829;AN=5008;NS=2504;DP=18483;EAS_AF=0.251;AMR_AF=0.4971;AFR_AF=0.1392;EUR_AF=0.6292;SAS_AF=0.3804;AA=G|||;VT=SNP
9	14981704	rs60838705	A	C	100	PASS	AC=435;AF=0.086861;AN=5008;NS=2504;DP=17328;EAS_AF=0.0883;AMR_AF=0.049;AFR_AF=0.1967;EUR_AF=0.0249;SAS_AF=0.0276;AA=A|||;VT=SNP
9	14982272	rs72501425	T	C	100	PASS	AC=422;AF=0.0842652;AN=5008;NS=2504;DP=19299;EAS_AF=0.0883;AMR_AF=0.0418;AFR_AF=0.1967;EUR_AF=0.0199;SAS_AF=0.0245;AA=T|||;VT=SNP
9	14982694	rs72715648	G	A	100	PASS	AC=303;AF=0.0605032;AN=5008;NS=2504;DP=20357;EAS_AF=0.0843;AMR_AF=0.0375;AFR_AF=0.1172;EUR_AF=0.0139;SAS_AF=0.0235;AA=G|||;VT=SNP
9	14982751	rs10961817	A	G	100	PASS	AC=1846;AF=0.36861;AN=5008;NS=2504;DP=18268;EAS_AF=0.251;AMR_AF=0.4986;AFR_AF=0.1815;EUR_AF=0.6302;SAS_AF=0.3814;AA=A|||;VT=SNP
9	14984170	rs7020107	G	A	100	PASS	AC=1841;AF=0.367612;AN=5008;NS=2504;DP=15620;EAS_AF=0.25;AMR_AF=0.4986;AFR_AF=0.18;EUR_AF=0.6292;SAS_AF=0.3804;AA=G|||;VT=SNP
9	14984260	rs4008009	A	T	100	PASS	AC=2819;AF=0.562899;AN=5008;NS=2504;DP=14821;EAS_AF=0.3591;AMR_AF=0.5735;AFR_AF=0.7383;EUR_AF=0.666;SAS_AF=0.4223;AA=T|||;VT=SNP
9	14985047	rs1880013	C	A	100	PASS	AC=1802;AF=0.359824;AN=5008;NS=2504;DP=18281;EAS_AF=0.25;AMR_AF=0.4971;AFR_AF=0.1399;EUR_AF=0.6362;SAS_AF=0.3885;AA=C|||;VT=SNP
9	14986060	rs7028702	G	T	100	PASS	AC=2668;AF=0.532748;AN=5008;NS=2504;DP=16801;EAS_AF=0.3581;AMR_AF=0.5663;AFR_AF=0.643;EUR_AF=0.6551;SAS_AF=0.4141;AA=T|||;VT=SNP
9	14986602	rs6474876	C	T	100	PASS	AC=2597;AF=0.51857;AN=5008;NS=2504;DP=13885;EAS_AF=0.3591;AMR_AF=0.5692;AFR_AF=0.5628;EUR_AF=0.671;SAS_AF=0.4305;AA=T|||;VT=SNP
9	14987263	rs10756632	C	T	100	PASS	AC=1897;AF=0.378794;AN=5008;NS=2504;DP=18013;EAS_AF=0.3373;AMR_AF=0.4942;AFR_AF=0.1452;EUR_AF=0.6312;SAS_AF=0.3957;AA=C|||;VT=SNP
9	14987578	rs10810309	T	C	100	PASS	AC=1563;AF=0.312101;AN=5008;NS=2504;DP=17495;EAS_AF=0.3363;AMR_AF=0.389;AFR_AF=0.0628;EUR_AF=0.507;SAS_AF=0.3691;AA=T|||;VT=SNP
9	14988601	rs67086694	A	G	100	PASS	AC=549;AF=0.109625;AN=5008;NS=2504;DP=18254;EAS_AF=0.0853;AMR_AF=0.0548;AFR_AF=0.2708;EUR_AF=0.0338;SAS_AF=0.0337;AA=G|||;VT=SNP
9	14988990	rs6474878	A	C	100	PASS	AC=2802;AF=0.559505;AN=5008;NS=2504;DP=15692;EAS_AF=0.3611;AMR_AF=0.5749;AFR_AF=0.7126;EUR_AF=0.672;SAS_AF=0.4305;AA=a|||;VT=SNP
9	14989567	rs7042441	G	A	100	PASS	AC=409;AF=0.0816693;AN=5008;NS=2504;DP=16562;EAS_AF=0.0863;AMR_AF=0.049;AFR_AF=0.1785;EUR_AF=0.0249;SAS_AF=0.0276;AA=G|||;VT=SNP
9	14989877	rs10810310	T	C	100	PASS	AC=1506;AF=0.300719;AN=5008;NS=2504;DP=18860;EAS_AF=0.3373;AMR_AF=0.3862;AFR_AF=0.0212;EUR_AF=0.506;SAS_AF=0.3691;AA=T|||;VT=SNP
9	14989890	rs7028104	T	A	100	PASS	AC=1898;AF=0.378994;AN=5008;NS=2504;DP=19704;EAS_AF=0.3383;AMR_AF=0.4942;AFR_AF=0.1452;EUR_AF=0.6312;SAS_AF=0.3957;AA=T|||;VT=SNP
9	14989986	rs56036616	T	C	100	PASS	AC=410;AF=0.081869;AN=5008;NS=2504;DP=15571;EAS_AF=0.0873;AMR_AF=0.049;AFR_AF=0.1785;EUR_AF=0.0249;SAS_AF=0.0276;AA=T|||;VT=SNP
9	14990267	rs55818920	G	A	100	PASS	AC=432;AF=0.086262;AN=5008;NS=2504;DP=20240;EAS_AF=0.0853;AMR_AF=0.049;AFR_AF=0.1967;EUR_AF=0.0249;SAS_AF=0.0276;AA=G|||;VT=SNP
9	14990485	rs10961819	G	T	100	PASS	AC=2082;AF=0.415735;AN=5008;NS=2504;DP=21123;EAS_AF=0.3383;AMR_AF=0.5086;AFR_AF=0.2526;EUR_AF=0.6471;SAS_AF=0.4121;AA=G|||;VT=SNP
9	14990608	rs149422223	T	C	100	PASS	AC=152;AF=0.0303514;AN=5008;NS=2504;DP=15148;EAS_AF=0.0853;AMR_AF=0.036;AFR_AF=0;EUR_AF=0.0159;SAS_AF=0.0256;AA=T|||;VT=SNP
9	14990730	rs7851933	G	T	100	PASS	AC=545;AF=0.108826;AN=5008;NS=2504;DP=17813;EAS_AF=0.0853;AMR_AF=0.0476;AFR_AF=0.289;EUR_AF=0.0199;SAS_AF=0.0245;AA=G|||;VT=SNP
9	14990759	rs10961820	G	C	100	PASS	AC=1909;AF=0.38119;AN=5008;NS=2504;DP=18290;EAS_AF=0.3383;AMR_AF=0.5014;AFR_AF=0.1452;EUR_AF=0.6342;SAS_AF=0.3988;AA=G|||;VT=SNP
9	14991024	rs7855093	C	G	100	PASS	AC=2730;AF=0.545128;AN=5008;NS=2504;DP=20064;EAS_AF=0.4484;AMR_AF=0.5706;AFR_AF=0.5726;EUR_AF=0.673;SAS_AF=0.4581;AA=C|||;VT=SNP
9	14991330	rs116893481	A	C	100	PASS	AC=56;AF=0.0111821;AN=5008;NS=2504;DP=18976;EAS_AF=0.002;AMR_AF=0.0115;AFR_AF=0.0023;EUR_AF=0.0358;SAS_AF=0.0072;AA=A|||;VT=SNP
9	14991784	rs73642487	G	T	100	PASS	AC=758;AF=0.151358;AN=5008;NS=2504;DP=18421;EAS_AF=0.1091;AMR_AF=0.0735;AFR_AF=0.3782;EUR_AF=0.0408;SAS_AF=0.0573;AA=G|||;VT=SNP
9	14992109	rs4553007	G	C	100	PASS	AC=1885;AF=0.376398;AN=5008;NS=2504;DP=17800;EAS_AF=0.3373;AMR_AF=0.4899;AFR_AF=0.1399;EUR_AF=0.6292;SAS_AF=0.3957;AA=G|||;VT=SNP
9	14992582	rs7048509	T	A	100	PASS	AC=1898;AF=0.378994;AN=5008;NS=2504;DP=20173;EAS_AF=0.3373;AMR_AF=0.4928;AFR_AF=0.1475;EUR_AF=0.6292;SAS_AF=0.3967;AA=T|||;VT=SNP
9	14993180	rs10756633	C	G	100	PASS	AC=2925;AF=0.584065;AN=5008;NS=2504;DP=14154;EAS_AF=0.4464;AMR_AF=0.5749;AFR_AF=0.7239;EUR_AF=0.67;SAS_AF=0.455;AA=G|||;VT=SNP
9	14993419	rs4548277	G	T	100	PASS	AC=2876;AF=0.574281;AN=5008;NS=2504;DP=13780;EAS_AF=0.4573;AMR_AF=0.5706;AFR_AF=0.6967;EUR_AF=0.669;SAS_AF=0.4346;AA=G|||;VT=SNP
9	14993511	rs1880012	T	G	100	PASS	AC=2910;AF=0.58107;AN=5008;NS=2504;DP=15026;EAS_AF=0.4554;AMR_AF=0.572;AFR_AF=0.7239;EUR_AF=0.669;SAS_AF=0.4335;AA=G|||;VT=SNP
9	14994221	rs7040712	G	T	100	PASS	AC=2878;AF=0.574681;AN=5008;NS=2504;DP=20347;EAS_AF=0.4573;AMR_AF=0.5735;AFR_AF=0.6936;EUR_AF=0.669;SAS_AF=0.4387;AA=G|||;VT=SNP
9	14997420	rs7023196	G	C	100	PASS	AC=3569;AF=0.71266;AN=5008;NS=2504;DP=16557;EAS_AF=0.7282;AMR_AF=0.7248;AFR_AF=0.6384;EUR_AF=0.825;SAS_AF=0.6728;AA=C|||;VT=SNP
9	14997819	rs2140324	T	C	100	PASS	AC=3943;AF=0.78734;AN=5008;NS=2504;DP=12246;EAS_AF=0.7242;AMR_AF=0.781;AFR_AF=0.8911;EUR_AF=0.835;SAS_AF=0.6677;AA=C|||;VT=SNP
9	14998647	rs4741444	A	C	100	PASS	AC=3869;AF=0.772564;AN=5008;NS=2504;DP=15902;EAS_AF=0.7242;AMR_AF=0.7435;AFR_AF=0.8608;EUR_AF=0.827;SAS_AF=0.6677;AA=C|||;VT=SNP
9	15000126	rs7029010	T	C	100	PASS	AC=1836;AF=0.366613;AN=5008;NS=2504;DP=18641;EAS_AF=0.4613;AMR_AF=0.4337;AFR_AF=0.115;EUR_AF=0.5229;SAS_AF=0.4008;AA=T|||;VT=SNP
9	15000551	rs7029527	T	C	100	PASS	AC=3318;AF=0.66254;AN=5008;NS=2504;DP=17790;EAS_AF=0.7262;AMR_AF=0.7435;AFR_AF=0.4546;EUR_AF=0.8201;SAS_AF=0.6585;AA=T|||;VT=SNP
9	15000684	rs1829852	A	C	100	PASS	AC=944;AF=0.188498;AN=5008;NS=2504;DP=21096;EAS_AF=0.2669;AMR_AF=0.2017;AFR_AF=0.1051;EUR_AF=0.172;SAS_AF=0.228;AA=A|||;VT=SNP
9	15002522	rs10810311	A	G	100	PASS	AC=1562;AF=0.311901;AN=5008;NS=2504;DP=18376;EAS_AF=0.3522;AMR_AF=0.3862;AFR_AF=0.0628;EUR_AF=0.501;SAS_AF=0.3599;AA=A|||;VT=SNP
9	15002620	rs10810312	G	C	100	PASS	AC=1561;AF=0.311701;AN=5008;NS=2504;DP=19690;EAS_AF=0.3512;AMR_AF=0.3862;AFR_AF=0.0628;EUR_AF=0.501;SAS_AF=0.3599;AA=G|||;VT=SNP
9	15002911	rs55783059	T	C	100	PASS	AC=405;AF=0.0808706;AN=5008;NS=2504;DP=19287;EAS_AF=0.1091;AMR_AF=0.0533;AFR_AF=0.1604;EUR_AF=0.0189;SAS_AF=0.0276;AA=T|||;VT=SNP
9	15003263	rs76698598	C	T	100	PASS	AC=55;AF=0.0109824;AN=5008;NS=2504;DP=17496;EAS_AF=0.002;AMR_AF=0.0115;AFR_AF=0.0023;EUR_AF=0.0348;SAS_AF=0.0072;AA=c|||;VT=SNP
9	15003735	rs2140322	G	C	100	PASS	AC=3059;AF=0.610823;AN=5008;NS=2504;DP=13594;EAS_AF=0.4603;AMR_AF=0.5821;AFR_AF=0.8222;EUR_AF=0.669;SAS_AF=0.4407;AA=C|||;VT=SNP
9	15004578	rs7030516	A	C	100	PASS	AC=3061;AF=0.611222;AN=5008;NS=2504;DP=20147;EAS_AF=0.4603;AMR_AF=0.585;AFR_AF=0.82;EUR_AF=0.67;SAS_AF=0.4427;AA=C|||;VT=SNP
9	15004680	rs73642492	T	C	100	PASS	AC=353;AF=0.0704872;AN=5008;NS=2504;DP=19681;EAS_AF=0.0238;AMR_AF=0.0216;AFR_AF=0.2126;EUR_AF=0.0159;SAS_AF=0.0174;AA=T|||;VT=SNP
9	15005594	rs1916309	A	G	100	PASS	AC=3815;AF=0.761781;AN=5008;NS=2504;DP=20106;EAS_AF=0.7599;AMR_AF=0.7363;AFR_AF=0.7995;EUR_AF=0.8211;SAS_AF=0.6697;AA=G|||;VT=SNP
9	15006006	rs4741445	A	G	100	PASS	AC=945;AF=0.188698;AN=5008;NS=2504;DP=16328;EAS_AF=0.3016;AMR_AF=0.1671;AFR_AF=0.1036;EUR_AF=0.1581;SAS_AF=0.2342;AA=A|||;VT=SNP
9	15007152	rs62536769	G	A	100	PASS	AC=1540;AF=0.307508;AN=5008;NS=2504;DP=11046;EAS_AF=0.3482;AMR_AF=0.3804;AFR_AF=0.0613;EUR_AF=0.4911;SAS_AF=0.3579;AA=G|||;VT=SNP
9	15007889	rs60820471	C	G	100	PASS	AC=244;AF=0.048722;AN=5008;NS=2504;DP=18208;EAS_AF=0.0843;AMR_AF=0.0375;AFR_AF=0.0734;EUR_AF=0.0129;SAS_AF=0.0235;AA=C|||;VT=SNP
9	15008675	rs10961825	A	G	100	PASS	AC=1564;AF=0.3123;AN=5008;NS=2504;DP=19561;EAS_AF=0.3482;AMR_AF=0.3876;AFR_AF=0.062;EUR_AF=0.498;SAS_AF=0.3691;AA=.|||;VT=SNP
```
