## Supplementary material for "Characterization of shared and ancestry-specific signals driving complex traits using multi-ancestry fine-mapping": mesusieoutput

```
                 eur          afr      eur_afr
   [1,] 1.663877e-04 1.402577e-04 4.929730e-05
   [2,] 1.613556e-04 1.156191e-04 2.778532e-05
   [3,] 1.276730e-04 1.370103e-04 3.353044e-05
   [4,] 1.581328e-04 1.323656e-04 4.216094e-05
   [5,] 1.286895e-04 1.343255e-04 3.410780e-05
   [6,] 1.144804e-04 1.116106e-04 2.855694e-05
   [7,] 1.298234e-04 1.668383e-04 4.065873e-05
   [8,] 1.275236e-04 1.437231e-04 3.567712e-05
   [9,] 1.598405e-04 1.574236e-04 5.491847e-05
  [10,] 1.006995e-04 9.629907e-05 2.462646e-05
  [11,] 1.429035e-04 9.194255e-05 3.514574e-05
  [12,] 1.211122e-04 1.068145e-04 2.575672e-05
  [13,] 7.182817e-05 8.952212e-05 1.809706e-05
  [14,] 7.615514e-05 1.043042e-04 2.006954e-05
  [15,] 1.331109e-04 1.605896e-04 3.853555e-05
  [16,] 8.335208e-05 8.982569e-05 1.911973e-05
  [17,] 2.029762e-04 1.478443e-04 6.600487e-05
  [18,] 9.970201e-05 1.204099e-04 2.664607e-05
  [19,] 1.355070e-04 1.218514e-04 3.250854e-05
  [20,] 8.258202e-05 8.868412e-05 1.928707e-05
  [21,] 7.996284e-05 9.846695e-05 1.876312e-05
  [22,] 1.279688e-04 1.929346e-04 4.117188e-05
  [23,] 1.597632e-04 8.988074e-05 3.108335e-05
  [24,] 1.335597e-04 1.068905e-04 2.425520e-05
  [25,] 1.438041e-04 1.363802e-04 4.517267e-05
  [26,] 1.405666e-04 1.079146e-04 3.109774e-05
  [27,] 8.443766e-05 9.510609e-05 2.010895e-05
  [28,] 1.376666e-04 1.101924e-04 2.895200e-05
  [29,] 1.201247e-04 9.497827e-05 3.200694e-05
  [30,] 1.236029e-04 1.619709e-04 3.606778e-05
  [31,] 1.329606e-04 8.838280e-05 2.778366e-05
  [32,] 1.701638e-04 9.352313e-05 3.080871e-05
  [33,] 1.436465e-04 8.866840e-05 2.951907e-05
  [34,] 1.396617e-04 8.848968e-05 2.941297e-05
  [35,] 9.639974e-05 1.127140e-04 2.998684e-05
  [36,] 1.544953e-04 8.868565e-05 3.374129e-05
  [37,] 1.249388e-04 1.640660e-04 4.017611e-05
  [38,] 1.253184e-04 2.123034e-04 4.441122e-05
  [39,] 1.451568e-04 8.864640e-05 3.259476e-05
  [40,] 1.306070e-04 9.669241e-05 2.448141e-05
  [41,] 1.263373e-04 9.097248e-05 2.494882e-05
  [42,] 1.322214e-04 1.023136e-04 2.420339e-05
  [43,] 7.914039e-05 1.285428e-04 2.321831e-05
  [44,] 1.441307e-04 1.100654e-04 2.516633e-05
  [45,] 1.589546e-04 8.852200e-05 3.105605e-05
  [46,] 1.292960e-04 9.911653e-05 2.408730e-05
  [47,] 1.460322e-04 1.062160e-04 2.942671e-05
  [48,] 1.433863e-04 1.077587e-04 2.887787e-05
  [49,] 1.249470e-04 1.523616e-04 4.282623e-05
  [50,] 1.260182e-04 1.665203e-04 4.131955e-05
  [51,] 1.236311e-04 1.610148e-04 3.884809e-05
  [52,] 1.044896e-04 1.566966e-04 3.718347e-05
  [53,] 1.320109e-04 2.123181e-04 4.149257e-05
  [54,] 7.257979e-05 1.034261e-04 1.935996e-05
  [55,] 1.221362e-04 1.552906e-04 4.524515e-05
  [56,] 1.065873e-04 1.385982e-04 3.523804e-05
  [57,] 1.012114e-04 1.614826e-04 3.598993e-05
  [58,] 1.306707e-04 9.685997e-05 2.459695e-05
  [59,] 1.434504e-04 1.121422e-04 2.817888e-05
  [60,] 7.729020e-05 9.106466e-05 1.894934e-05
  [61,] 1.691615e-04 1.648706e-04 5.542954e-05
  [62,] 8.681231e-05 8.860986e-05 2.002970e-05
  [63,] 7.943499e-05 1.284140e-04 2.340497e-05
  [64,] 1.273651e-04 1.702665e-04 5.268643e-05
  [65,] 1.432125e-04 1.419045e-04 4.256060e-05
  [66,] 1.747032e-04 1.444603e-04 5.196506e-05
  [67,] 9.065677e-05 9.232099e-05 1.986781e-05
  [68,] 7.942625e-05 1.605789e-04 2.151252e-05
  [69,] 1.327826e-04 1.499431e-04 4.478139e-05
  [70,] 1.580374e-04 1.562690e-04 4.612013e-05
  [71,] 1.033843e-04 1.019080e-04 2.160485e-05
  [72,] 7.444499e-05 1.072985e-04 1.910911e-05
  [73,] 1.290937e-04 1.416347e-04 4.370956e-05
  [74,] 1.306271e-04 1.438252e-04 4.402574e-05
  [75,] 1.488207e-04 1.715560e-04 4.008031e-05
  [76,] 1.102708e-04 1.273395e-04 2.916728e-05
  [77,] 1.394029e-04 1.435499e-04 4.726869e-05
  [78,] 7.712891e-05 1.206301e-04 1.994135e-05
  [79,] 1.124937e-04 1.412522e-04 3.342373e-05
  [80,] 1.482328e-04 1.436292e-04 4.322835e-05
  [81,] 7.896883e-05 1.757635e-04 2.219175e-05
  [82,] 1.066832e-04 1.045738e-04 2.187116e-05
  [83,] 1.273241e-04 1.432610e-04 4.249423e-05
  [84,] 1.253596e-04 1.443536e-04 4.214376e-05
  [85,] 7.783304e-05 1.350306e-04 2.025297e-05
  [86,] 7.820993e-05 1.365655e-04 2.033919e-05
  [87,] 9.020842e-05 1.015653e-04 1.955981e-05
  [88,] 1.634146e-04 1.659664e-04 5.452124e-05
  [89,] 1.402138e-04 1.443487e-04 4.809542e-05
  [90,] 7.937196e-05 1.480686e-04 2.484544e-05
  [91,] 1.426112e-04 1.442041e-04 4.893718e-05
  [92,] 1.424152e-04 1.449982e-04 4.928358e-05
  [93,] 1.461634e-04 1.448251e-04 5.063217e-05
  [94,] 7.396075e-05 1.013801e-04 1.905012e-05
  [95,] 7.048599e-05 8.970110e-05 1.741532e-05
  [96,] 1.465053e-04 1.449651e-04 5.086258e-05
  [97,] 1.602442e-04 1.531454e-04 4.684021e-05
  [98,] 1.452384e-04 1.424933e-04 4.865137e-05
  [99,] 1.614915e-04 1.602273e-04 4.509559e-05
 [100,] 1.489789e-04 1.411065e-04 4.906268e-05
 [101,] 1.021537e-04 1.477045e-04 3.473169e-05
 [102,] 1.056863e-04 1.360164e-04 3.385437e-05
 [103,] 1.841588e-04 1.643514e-04 5.194322e-05
 [104,] 1.039329e-04 1.736827e-04 3.987724e-05
 [105,] 1.280033e-04 1.554196e-04 4.674790e-05
 [106,] 7.363886e-05 9.864446e-05 2.030016e-05
 [107,] 7.608292e-05 1.076636e-04 1.925788e-05
 [108,] 9.948818e-05 1.431834e-04 3.185288e-05
 [109,] 8.861468e-05 8.826102e-05 2.040918e-05
 [110,] 9.074646e-05 8.933633e-05 2.038126e-05
 [111,] 1.665253e-04 1.579515e-04 4.700706e-05
 [112,] 1.007952e-04 1.452766e-04 3.293301e-05
 [113,] 9.774791e-05 1.373943e-04 2.121027e-05
 [114,] 1.526539e-04 1.435600e-04 4.430218e-05
 [115,] 1.202857e-04 1.438095e-04 3.054731e-05
 [116,] 1.213084e-04 1.386133e-04 3.085873e-05
 [117,] 8.986887e-05 1.756293e-04 2.533054e-05
 [118,] 3.223110e-04 1.420025e-04 7.969821e-05
 [119,] 1.218680e-04 1.141670e-04 3.042033e-05
 [120,] 7.322023e-05 1.115624e-04 2.039285e-05
 [121,] 1.555374e-04 2.798745e-04 4.910696e-05
 [122,] 7.066492e-05 1.140622e-04 1.923873e-05
 [123,] 1.702949e-04 1.534622e-04 4.408831e-05
 [124,] 1.655287e-04 1.478674e-04 4.525387e-05
 [125,] 7.848109e-05 9.501582e-05 1.832842e-05
 [126,] 7.968294e-05 1.565793e-04 2.590683e-05
 [127,] 7.310234e-05 1.387420e-04 2.471142e-05
 [128,] 9.158590e-05 1.102737e-04 2.928615e-05
 [129,] 7.213738e-05 1.240525e-04 2.239267e-05
 [130,] 9.505280e-05 1.127689e-04 3.145977e-05
 [131,] 7.497378e-05 1.860195e-04 3.229072e-05
 [132,] 1.585117e-04 2.792957e-04 4.858349e-05
 [133,] 7.244837e-05 1.128671e-04 2.125985e-05
 [134,] 1.607030e-04 2.315716e-04 4.503982e-05
 [135,] 2.200192e-04 9.041152e-05 4.681819e-05
 [136,] 1.737892e-04 3.797462e-04 5.270617e-05
 [137,] 1.174856e-04 1.325523e-04 3.113165e-05
 [138,] 1.447767e-04 1.208483e-04 3.388877e-05
 [139,] 8.856650e-05 1.388244e-04 3.507921e-05
 [140,] 9.647913e-05 1.474277e-04 3.067792e-05
 [141,] 1.300530e-04 8.844717e-05 2.675849e-05
 [142,] 1.301214e-04 1.201553e-04 3.216816e-05
 [143,] 1.452156e-04 1.858899e-04 4.328677e-05
 [144,] 1.248099e-04 8.890482e-05 2.711074e-05
 [145,] 1.297923e-04 1.721303e-04 4.631950e-05
 [146,] 1.305426e-04 8.876378e-05 2.812739e-05
 [147,] 1.520392e-04 2.840027e-04 5.003289e-05
 [148,] 1.205468e-04 8.928038e-05 2.721471e-05
 [149,] 1.250842e-04 8.926487e-05 2.802903e-05
 [150,] 9.787948e-05 1.021464e-04 2.167397e-05
 [151,] 1.114232e-04 1.804278e-04 3.116934e-05
 [152,] 1.586182e-04 1.711658e-04 4.718791e-05
 [153,] 8.989928e-05 1.035938e-04 2.040798e-05
 [154,] 1.155152e-04 1.743113e-04 3.340599e-05
 [155,] 1.528684e-04 9.266974e-05 3.726298e-05
 [156,] 8.814535e-05 1.708884e-04 2.810819e-05
 [157,] 1.009878e-04 9.477778e-05 2.401978e-05
 [158,] 1.107634e-04 2.953544e-04 5.078144e-05
 [159,] 1.151463e-04 1.299377e-04 3.112687e-05
 [160,] 1.200798e-04 1.299648e-04 2.975065e-05
 [161,] 1.396410e-04 9.054728e-05 3.244084e-05
 [162,] 1.358366e-04 1.581206e-04 3.822687e-05
 [163,] 1.180615e-04 1.240148e-04 2.939357e-05
 [164,] 1.705853e-04 1.544843e-04 4.964340e-05
 [165,] 2.507590e-04 8.896027e-05 4.286831e-05
 [166,] 1.121110e-04 1.545076e-04 3.232355e-05
 [167,] 2.941490e-04 9.007366e-05 4.406165e-05
 [168,] 1.326492e-04 1.085505e-04 2.644244e-05
 [169,] 1.168753e-04 1.069105e-04 2.471194e-05
 [170,] 1.469083e-04 1.622611e-04 4.738444e-05
 [171,] 1.033037e-04 2.219311e-04 3.248250e-05
 [172,] 9.888533e-05 9.706080e-05 2.339629e-05
 [173,] 1.669820e-04 8.923635e-05 3.373166e-05
 [174,] 1.162270e-04 2.051583e-04 4.129792e-05
 [175,] 1.788738e-04 1.640955e-04 4.663998e-05
 [176,] 2.173231e-04 1.670804e-04 7.608573e-05
 [177,] 1.630554e-04 9.224714e-05 2.966832e-05
 [178,] 1.401000e-04 1.754577e-04 4.244477e-05
 [179,] 1.434668e-04 9.210960e-05 2.727811e-05
 [180,] 1.098759e-04 2.886545e-04 4.979542e-05
 [181,] 1.730550e-04 1.219406e-04 3.785614e-05
 [182,] 1.525849e-04 1.801952e-04 4.333108e-05
 [183,] 1.470238e-04 9.661562e-05 3.060251e-05
 [184,] 1.005063e-04 8.932465e-05 2.347976e-05
 [185,] 1.506957e-04 1.615780e-04 4.477505e-05
 [186,] 6.824940e-05 1.328324e-04 2.025503e-05
 [187,] 1.086404e-04 1.148040e-04 3.118206e-05
 [188,] 9.680324e-05 1.047461e-04 2.492349e-05
 [189,] 1.575334e-04 1.613207e-04 4.932914e-05
 [190,] 7.792040e-05 1.600403e-04 2.208906e-05
 [191,] 1.482761e-04 1.429864e-04 4.548558e-05
 [192,] 1.491205e-04 1.433042e-04 4.598517e-05
 [193,] 1.587576e-04 1.674154e-04 4.880083e-05
 [194,] 1.612612e-04 9.573695e-05 4.030497e-05
 [195,] 1.090338e-04 1.005254e-04 2.485652e-05
 [196,] 1.474363e-04 1.416403e-04 4.451909e-05
 [197,] 1.496694e-04 1.405808e-04 4.457416e-05
 [198,] 1.133713e-04 1.662305e-04 3.655098e-05
 [199,] 1.356395e-04 9.216748e-05 3.232453e-05
 [200,] 1.471642e-04 1.364598e-04 4.148590e-05
 [201,] 1.367873e-04 8.874322e-05 2.941052e-05
 [202,] 1.533657e-04 1.653891e-04 4.949632e-05
 [203,] 1.147744e-04 1.142389e-04 3.526356e-05
 [204,] 9.591961e-05 9.711518e-05 2.318226e-05
 [205,] 1.353668e-04 1.575627e-04 4.083416e-05
 [206,] 1.562559e-04 1.569336e-04 4.371632e-05
 [207,] 3.319053e-04 9.366283e-05 6.716204e-05
 [208,] 1.222754e-04 8.879590e-05 2.740780e-05
 [209,] 1.558915e-04 1.121736e-04 3.379473e-05
 [210,] 1.142683e-04 1.034833e-04 2.797268e-05
 [211,] 1.122144e-04 1.074027e-04 2.865490e-05
 [212,] 1.799532e-04 1.087227e-04 3.814189e-05
 [213,] 2.225069e-04 1.931435e-04 4.661583e-05
 [214,] 1.120446e-04 1.066736e-04 2.836332e-05
 [215,] 1.769855e-04 1.159052e-04 3.393938e-05
 [216,] 1.727995e-04 1.133759e-04 3.433108e-05
 [217,] 1.765986e-04 1.085157e-04 3.815542e-05
 [218,] 1.127280e-04 1.173269e-04 3.048606e-05
 [219,] 1.192411e-04 1.193550e-04 3.272753e-05
 [220,] 1.082437e-04 9.741694e-05 2.297201e-05
 [221,] 1.597158e-04 9.592991e-05 4.098036e-05
 [222,] 1.061204e-04 9.057764e-05 2.285340e-05
 [223,] 1.893805e-04 1.396427e-04 6.354916e-05
 [224,] 1.859427e-04 1.399726e-04 6.252060e-05
 [225,] 1.636611e-04 1.624731e-04 5.447699e-05
 [226,] 1.788257e-04 1.436674e-04 5.299919e-05
 [227,] 1.116938e-04 1.124160e-04 2.865027e-05
 [228,] 1.171514e-04 1.178313e-04 3.144145e-05
 [229,] 1.462116e-04 1.086269e-04 3.465855e-05
 [230,] 1.835552e-04 1.668902e-04 7.897509e-05
 [231,] 1.625986e-04 1.091298e-04 3.542190e-05
 [232,] 1.953467e-04 1.698528e-04 8.744188e-05
 [233,] 1.049821e-04 1.100649e-04 2.750259e-05
 [234,] 1.639769e-04 1.315499e-04 4.790042e-05
 [235,] 1.587803e-04 1.335144e-04 4.728323e-05
 [236,] 1.198387e-04 1.126972e-04 2.969327e-05
 [237,] 1.048694e-04 1.451835e-04 3.470591e-05
 [238,] 1.594472e-04 1.301025e-04 4.560714e-05
 [239,] 1.146213e-04 1.160493e-04 3.007424e-05
 [240,] 1.437663e-04 1.002832e-04 3.228935e-05
 [241,] 1.647162e-04 2.257704e-04 8.816663e-05
 [242,] 1.506918e-04 2.655698e-04 9.000837e-05
 [243,] 1.177501e-04 9.000004e-05 2.759848e-05
 [244,] 1.169861e-04 8.785478e-05 2.622783e-05
 [245,] 1.482696e-04 2.277737e-04 7.377815e-05
 [246,] 1.501880e-04 2.351506e-04 7.891015e-05
 [247,] 1.610852e-04 2.363886e-04 8.846432e-05
 [248,] 1.773909e-04 9.724485e-05 4.813927e-05
 [249,] 1.503386e-04 2.462301e-04 8.280633e-05
 [250,] 1.517735e-04 2.408063e-04 8.307862e-05
 [251,] 1.681826e-04 2.338579e-04 9.662926e-05
 [252,] 1.512680e-04 2.457527e-04 8.412719e-05
 [253,] 1.610602e-04 1.908831e-04 6.892088e-05
 [254,] 1.655360e-04 2.146828e-04 8.516103e-05
 [255,] 1.544215e-04 1.084115e-04 3.531214e-05
 [256,] 1.487194e-04 2.182643e-04 7.135650e-05
 [257,] 1.492044e-04 2.225007e-04 7.337758e-05
 [258,] 1.476402e-04 2.060330e-04 6.578987e-05
 [259,] 1.169342e-04 8.770529e-05 2.522879e-05
 [260,] 1.484881e-04 2.118106e-04 6.860824e-05
 [261,] 1.496692e-04 2.148881e-04 7.108280e-05
 [262,] 1.486770e-04 2.055880e-04 6.714891e-05
 [263,] 1.476814e-04 2.065094e-04 6.631778e-05
 [264,] 1.722546e-04 9.188758e-05 3.371504e-05
 [265,] 1.515742e-04 2.017813e-04 6.904971e-05
 [266,] 1.486660e-04 2.033030e-04 6.636998e-05
 [267,] 1.501466e-04 2.057857e-04 6.888566e-05
 [268,] 1.477572e-04 2.026953e-04 6.520250e-05
 [269,] 1.639673e-04 1.998097e-04 7.636478e-05
 [270,] 1.277927e-04 1.127625e-04 3.069886e-05
 [271,] 1.498818e-04 1.650732e-04 5.467632e-05
 [272,] 1.436724e-04 9.182874e-05 2.896486e-05
 [273,] 1.483725e-04 2.018582e-04 6.560267e-05
 [274,] 1.127271e-04 1.237345e-04 3.033275e-05
 [275,] 1.643012e-04 1.874983e-04 7.101137e-05
 [276,] 1.536395e-04 1.105279e-04 3.285293e-05
 [277,] 1.380642e-04 9.968293e-05 3.069907e-05
 [278,] 1.486914e-04 1.967421e-04 6.422408e-05
 [279,] 1.512098e-04 1.609727e-04 5.396284e-05
 [280,] 1.762235e-04 9.667869e-05 4.522014e-05
 [281,] 1.621469e-04 1.887475e-04 6.976112e-05
 [282,] 1.403203e-04 8.854763e-05 2.928966e-05
 [283,] 1.047613e-04 1.294830e-04 3.212148e-05
 [284,] 1.630025e-04 1.606510e-04 5.463843e-05
 [285,] 1.773980e-04 9.115874e-05 3.912500e-05
 [286,] 2.529782e-04 1.146355e-04 6.163389e-05
 [287,] 2.041783e-04 9.704600e-05 5.188797e-05
 [288,] 2.164554e-04 8.931859e-05 4.214634e-05
 [289,] 1.818960e-04 9.004153e-05 3.830956e-05
 [290,] 2.188713e-04 9.009157e-05 4.409421e-05
 [291,] 1.150256e-04 1.112781e-04 2.893829e-05
 [292,] 1.849122e-04 9.030403e-05 3.943408e-05
 [293,] 1.679733e-04 9.011928e-05 3.452916e-05
 [294,] 1.654389e-04 1.077978e-04 3.762117e-05
 [295,] 1.169133e-04 1.670153e-04 3.780800e-05
 [296,] 1.654736e-04 1.079531e-04 3.821875e-05
 [297,] 1.892152e-04 8.975808e-05 3.534256e-05
 [298,] 1.859433e-04 8.976544e-05 3.494499e-05
 [299,] 1.782322e-04 8.972341e-05 3.421862e-05
 [300,] 1.813824e-04 8.976987e-05 3.420763e-05
 [301,] 1.139090e-04 1.274542e-04 3.139096e-05
 [302,] 2.052174e-04 1.145718e-04 6.860544e-05
 [303,] 1.137940e-04 1.056559e-04 2.874940e-05
 [304,] 2.099356e-04 1.188525e-04 7.388374e-05
 [305,] 1.710081e-04 1.079070e-04 3.901556e-05
 [306,] 1.920369e-04 9.091583e-05 3.999693e-05
 [307,] 1.853042e-04 8.981127e-05 3.626443e-05
 [308,] 2.073542e-04 1.195818e-04 7.366315e-05
 [309,] 1.197749e-04 1.732167e-04 4.084815e-05
 [310,] 2.500787e-04 1.800272e-04 5.724432e-05
 [311,] 1.925167e-04 8.972769e-05 3.667087e-05
 [312,] 1.842414e-04 8.973133e-05 3.559735e-05
 [313,] 1.910591e-04 8.973380e-05 3.643362e-05
 [314,] 1.870100e-04 8.973769e-05 3.556954e-05
 [315,] 1.881824e-04 8.990501e-05 3.482081e-05
 [316,] 2.025487e-04 9.403986e-05 4.473804e-05
 [317,] 9.841358e-05 1.783385e-04 3.426745e-05
 [318,] 2.186661e-04 1.322909e-04 8.914494e-05
 [319,] 2.164926e-04 1.301278e-04 8.631669e-05
 [320,] 1.668616e-04 8.984404e-05 3.411199e-05
 [321,] 1.689828e-04 1.089530e-04 3.524051e-05
 [322,] 1.654037e-04 8.973942e-05 3.342839e-05
 [323,] 1.729201e-04 8.979257e-05 3.472792e-05
 [324,] 1.133433e-04 1.045269e-04 2.752761e-05
 [325,] 2.044629e-04 9.047607e-05 3.612584e-05
 [326,] 2.375830e-04 1.080507e-04 4.579099e-05
 [327,] 1.870327e-04 9.021937e-05 3.466674e-05
 [328,] 1.869151e-04 9.021709e-05 3.465980e-05
 [329,] 1.570757e-04 1.557897e-04 5.281776e-05
 [330,] 2.167402e-04 1.247045e-04 8.160376e-05
 [331,] 1.722400e-04 9.016537e-05 3.307106e-05
 [332,] 1.567036e-04 1.571680e-04 5.316792e-05
 [333,] 1.785137e-04 2.419545e-04 1.156655e-04
 [334,] 2.032809e-04 1.078816e-04 4.283990e-05
 [335,] 1.594021e-04 9.075540e-05 2.992809e-05
 [336,] 1.704525e-04 9.086601e-05 3.118281e-05
 [337,] 1.152027e-04 1.436707e-04 3.434550e-05
 [338,] 1.896649e-04 8.965789e-05 3.449599e-05
 [339,] 1.862363e-04 9.023014e-05 3.520583e-05
 [340,] 1.631988e-04 9.039420e-05 3.133759e-05
 [341,] 2.188687e-04 1.282101e-04 8.564470e-05
 [342,] 2.228574e-04 1.095435e-04 4.138869e-05
 [343,] 1.105366e-04 1.070151e-04 2.756847e-05
 [344,] 1.381232e-04 9.015580e-05 2.636030e-05
 [345,] 1.824734e-04 1.040424e-04 2.893489e-05
 [346,] 8.433394e-05 1.423373e-04 2.505922e-05
 [347,] 1.723602e-04 4.208218e-04 2.296297e-04
 [348,] 8.757129e-05 1.368952e-04 2.645450e-05
 [349,] 9.321070e-05 6.656722e-04 1.097228e-04
 [350,] 8.533521e-05 1.135575e-04 2.488084e-05
 [351,] 6.732219e-05 1.573535e-04 2.226590e-05
 [352,] 1.186404e-04 6.378867e-04 1.553331e-04
 [353,] 1.105102e-04 3.913106e-04 1.149227e-04
 [354,] 1.201328e-04 5.548157e-04 1.729601e-04
 [355,] 1.261766e-04 4.169940e-04 1.496300e-04
 [356,] 1.327561e-04 3.956405e-04 1.540393e-04
 [357,] 8.779211e-05 1.441770e-04 3.192018e-05
 [358,] 8.835848e-05 1.397918e-04 3.158795e-05
 [359,] 6.744005e-05 2.545208e-04 2.797777e-05
 [360,] 1.286618e-04 3.186046e-04 1.211155e-04
 [361,] 8.530242e-05 1.423636e-04 2.929363e-05
 [362,] 1.264032e-04 3.024156e-04 1.126121e-04
 [363,] 1.359222e-04 3.148430e-04 1.294276e-04
 [364,] 1.938013e-04 1.602718e-04 5.068517e-05
 [365,] 1.244345e-04 3.140951e-04 1.139152e-04
 [366,] 3.346658e-04 2.773259e-04 3.479336e-04
 [367,] 1.162205e-04 1.749026e-04 4.036679e-05
 [368,] 3.240882e-04 2.721748e-04 3.249783e-04
 [369,] 1.302989e-04 6.384584e-04 2.222068e-04
 [370,] 1.294168e-04 2.034059e-04 7.308465e-05
 [371,] 2.893004e-04 1.514380e-04 1.116104e-04
 [372,] 8.891106e-05 2.041969e-04 4.229600e-05
 [373,] 8.872499e-05 1.592745e-04 3.475884e-05
 [374,] 1.428794e-04 3.189466e-04 1.400832e-04
 [375,] 1.471312e-04 3.211626e-04 1.467479e-04
 [376,] 8.906838e-05 1.460466e-04 2.809035e-05
 [377,] 1.169305e-04 2.518797e-04 7.900053e-05
 [378,] 1.455468e-04 2.898440e-04 1.310749e-04
 [379,] 9.113866e-05 1.325146e-04 3.164669e-05
 [380,] 9.752776e-05 1.834687e-04 2.969702e-05
 [381,] 1.559616e-04 1.972501e-04 9.732343e-05
 [382,] 6.975824e-05 1.290413e-04 1.961055e-05
 [383,] 9.420303e-05 1.310870e-04 3.333691e-05
 [384,] 2.956069e-04 1.808018e-04 1.472959e-04
 [385,] 1.537331e-04 2.322737e-04 1.028761e-04
 [386,] 8.299802e-05 1.448729e-04 2.582076e-05
 [387,] 9.433656e-05 1.745796e-04 2.838993e-05
 [388,] 1.572551e-04 1.558986e-04 4.168325e-05
 [389,] 6.982908e-05 1.135150e-04 2.019340e-05
 [390,] 1.075971e-04 1.409462e-04 4.269739e-05
 [391,] 8.508809e-05 1.069358e-04 2.190045e-05
 [392,] 7.931008e-05 1.064980e-04 2.096775e-05
 [393,] 8.450235e-05 1.076806e-04 2.162718e-05
 [394,] 1.357930e-04 1.669364e-04 4.497861e-05
 [395,] 8.336634e-05 1.065724e-04 2.171423e-05
 [396,] 1.217141e-04 1.081929e-04 2.780142e-05
 [397,] 1.217885e-04 1.189005e-04 2.611231e-05
 [398,] 1.600139e-04 1.303213e-04 5.924327e-05
 [399,] 1.297546e-04 1.181378e-04 2.732644e-05
 [400,] 1.370537e-04 1.183553e-04 2.716124e-05
 [401,] 1.329824e-04 1.216510e-04 2.641833e-05
 [402,] 1.315792e-04 1.201911e-04 2.633865e-05
 [403,] 7.756367e-05 3.682637e-04 2.923498e-05
 [404,] 1.678349e-04 1.717560e-04 8.712582e-05
 [405,] 1.828999e-04 1.358641e-04 7.195871e-05
 [406,] 7.758342e-05 4.743674e-04 3.304003e-05
 [407,] 1.573876e-04 1.592403e-04 4.186416e-05
 [408,] 6.934985e-05 7.602480e-04 5.335462e-05
 [409,] 1.796506e-04 1.419845e-04 7.470298e-05
 [410,] 1.772672e-04 1.376207e-04 7.081668e-05
 [411,] 7.367663e-05 4.723778e-04 3.432524e-05
 [412,] 7.445873e-05 3.564112e-04 2.968190e-05
 [413,] 6.937779e-05 5.826540e-04 4.712034e-05
 [414,] 7.759875e-05 5.853206e-04 3.632288e-05
 [415,] 6.936895e-05 1.069529e-03 6.092165e-05
 [416,] 7.698916e-05 4.594758e-04 3.273147e-05
 [417,] 1.234477e-04 1.369028e-04 2.471150e-05
 [418,] 1.490977e-04 1.563575e-04 4.110591e-05
 [419,] 1.690095e-04 1.397108e-04 6.561791e-05
 [420,] 1.388257e-04 1.332327e-04 2.647421e-05
 [421,] 1.311121e-04 1.333148e-04 2.561331e-05
 [422,] 1.366553e-04 1.335985e-04 2.622819e-05
 [423,] 1.354988e-04 1.324562e-04 2.612146e-05
 [424,] 1.266158e-04 1.335837e-04 2.479862e-05
 [425,] 1.001740e-04 1.057219e-04 2.724135e-05
 [426,] 1.292330e-04 1.696819e-04 4.415846e-05
 [427,] 9.783868e-05 1.753695e-04 3.332847e-05
 [428,] 6.783209e-05 1.062609e-04 1.866713e-05
 [429,] 2.662656e-04 1.847475e-04 1.241325e-04
 [430,] 6.790885e-05 1.062092e-04 1.862213e-05
 [431,] 6.783170e-05 1.062233e-04 1.863996e-05
 [432,] 1.839745e-04 2.133506e-04 3.824203e-05
 [433,] 6.769460e-05 1.060140e-04 1.855602e-05
 [434,] 1.361051e-04 2.016020e-04 4.411070e-05
 [435,] 1.514433e-04 6.416853e-04 2.636025e-04
 [436,] 6.841149e-05 1.062175e-04 1.873301e-05
 [437,] 6.784373e-05 1.062210e-04 1.861580e-05
 [438,] 6.852083e-05 1.061928e-04 1.877558e-05
 [439,] 6.792109e-05 1.061901e-04 1.856939e-05
 [440,] 7.000464e-05 1.061782e-04 1.922779e-05
 [441,] 6.809295e-05 1.062247e-04 1.865431e-05
 [442,] 6.756471e-05 1.062222e-04 1.855602e-05
 [443,] 1.587135e-04 6.191576e-04 2.735804e-04
 [444,] 6.731072e-05 1.061182e-04 1.847293e-05
 [445,] 6.741534e-05 1.061992e-04 1.852027e-05
 [446,] 4.382410e-04 1.437049e-04 1.851604e-04
 [447,] 6.828189e-05 1.074106e-04 1.865937e-05
 [448,] 6.831398e-05 1.047265e-04 1.855438e-05
 [449,] 6.869085e-05 1.061434e-04 1.883582e-05
 [450,] 6.863446e-05 1.062570e-04 1.890065e-05
 [451,] 6.921854e-05 1.046884e-04 1.874453e-05
 [452,] 6.956125e-05 1.050039e-04 1.874247e-05
 [453,] 6.920177e-05 1.057993e-04 1.862629e-05
 [454,] 6.859581e-05 1.059738e-04 1.853283e-05
 [455,] 6.835998e-05 1.056847e-04 1.849824e-05
 [456,] 6.834572e-05 1.054748e-04 1.849740e-05
 [457,] 1.436360e-04 5.152919e-04 1.962873e-04
 [458,] 6.908234e-05 1.052335e-04 1.863677e-05
 [459,] 1.270705e-04 1.478555e-04 3.287496e-05
 [460,] 6.880895e-05 1.058458e-04 1.856930e-05
 [461,] 1.265560e-04 2.528268e-04 9.416275e-05
 [462,] 6.958289e-05 1.056215e-04 1.869384e-05
 [463,] 6.779581e-05 1.254002e-04 1.958648e-05
 [464,] 6.975820e-05 1.053439e-04 1.873907e-05
 [465,] 6.922463e-05 1.056660e-04 1.863565e-05
 [466,] 7.829903e-05 1.576927e-04 2.491805e-05
 [467,] 7.096017e-05 1.051082e-04 1.896598e-05
 [468,] 7.043627e-05 1.057863e-04 1.882850e-05
 [469,] 6.976952e-05 1.069579e-04 1.870355e-05
 [470,] 7.003412e-05 1.058196e-04 1.875246e-05
 [471,] 7.016118e-05 1.053694e-04 1.881068e-05
 [472,] 6.968894e-05 1.054863e-04 1.869879e-05
 [473,] 7.053715e-05 1.084959e-04 1.898310e-05
 [474,] 6.938196e-05 1.055194e-04 1.864792e-05
 [475,] 6.960170e-05 1.052424e-04 1.870002e-05
 [476,] 6.951250e-05 1.052678e-04 1.868139e-05
 [477,] 6.987738e-05 1.056696e-04 1.871983e-05
 [478,] 6.915913e-05 1.080216e-04 1.877501e-05
 [479,] 4.820931e-04 1.878645e-04 2.995096e-04
 [480,] 7.009428e-05 1.051970e-04 1.879249e-05
 [481,] 6.885122e-05 1.051877e-04 1.857416e-05
 [482,] 7.036283e-05 1.051755e-04 1.885091e-05
 [483,] 6.995116e-05 1.055849e-04 1.874111e-05
 [484,] 7.061975e-05 1.054706e-04 1.886649e-05
 [485,] 7.042248e-05 1.051852e-04 1.885302e-05
 [486,] 6.952591e-05 1.199715e-04 1.907632e-05
 [487,] 7.057946e-05 1.061132e-04 1.882203e-05
 [488,] 7.076984e-05 1.061545e-04 1.885199e-05
 [489,] 7.081451e-05 1.058910e-04 1.887303e-05
 [490,] 6.913085e-05 1.057315e-04 1.859879e-05
 [491,] 1.507859e-04 1.977113e-03 5.415215e-04
 [492,] 6.822376e-05 1.146586e-04 1.884946e-05
 [493,] 6.859904e-05 1.061231e-04 1.852457e-05
 [494,] 2.775753e-04 1.079201e-04 7.725148e-05
 [495,] 3.863184e-04 1.565162e-04 1.868205e-04
 [496,] 6.749078e-05 1.197348e-04 1.926543e-05
 [497,] 6.730165e-05 1.193139e-04 1.934412e-05
 [498,] 6.724868e-05 1.186989e-04 1.932813e-05
 [499,] 6.742735e-05 1.192153e-04 1.926892e-05
 [500,] 6.744868e-05 1.177443e-04 1.915375e-05
 [501,] 6.722766e-05 1.182836e-04 1.932096e-05
 [502,] 6.776392e-05 1.103115e-04 1.867068e-05
 [503,] 2.925650e-04 9.665960e-05 6.474095e-05
 [504,] 6.727235e-05 1.166223e-04 1.916228e-05
 [505,] 6.732664e-05 1.181969e-04 1.924896e-05
 [506,] 6.730458e-05 1.214082e-04 1.949957e-05
 [507,] 6.744538e-05 1.178780e-04 1.917087e-05
 [508,] 6.738818e-05 1.188209e-04 1.925811e-05
 [509,] 8.637481e-05 1.297156e-04 2.325893e-05
 [510,] 6.770416e-05 1.178850e-04 1.910106e-05
 [511,] 6.759026e-05 1.141010e-04 1.886444e-05
 [512,] 6.759450e-05 1.230489e-04 1.949157e-05
 [513,] 1.251286e-04 6.450097e-04 1.935649e-04
 [514,] 6.766565e-05 1.196189e-04 1.922855e-05
 [515,] 6.751592e-05 1.264371e-04 1.977011e-05
 [516,] 6.792131e-05 1.127900e-04 1.882672e-05
 [517,] 6.812170e-05 1.106860e-04 1.872177e-05
 [518,] 6.787934e-05 1.112267e-04 1.874284e-05
 [519,] 6.766064e-05 1.195793e-04 1.922423e-05
 [520,] 6.790550e-05 1.192305e-04 1.914620e-05
 [521,] 6.762604e-05 1.231829e-04 1.949036e-05
 [522,] 2.699623e-04 1.041176e-04 7.080033e-05
 [523,] 1.051666e-04 3.817894e-04 1.010422e-04
 [524,] 6.782853e-05 1.111550e-04 1.874065e-05
 [525,] 6.751420e-05 1.358611e-04 2.045333e-05
 [526,] 6.756772e-05 1.311018e-04 2.008447e-05
 [527,] 6.767962e-05 1.257134e-04 1.964928e-05
 [528,] 6.807639e-05 1.317808e-04 1.993836e-05
 [529,] 6.828729e-05 1.108214e-04 1.873749e-05
 [530,] 9.920313e-05 1.583017e-04 3.141024e-05
 [531,] 6.758680e-05 1.558542e-04 2.180909e-05
 [532,] 6.738509e-05 1.568824e-04 2.206819e-05
 [533,] 6.732428e-05 1.768713e-04 2.346506e-05
 [534,] 6.757259e-05 1.727234e-04 2.286091e-05
 [535,] 6.739948e-05 1.817474e-04 2.364419e-05
 [536,] 6.737291e-05 1.768476e-04 2.336201e-05
 [537,] 3.636875e-04 1.101901e-04 1.010409e-04
 [538,] 6.729516e-05 1.919444e-04 2.451394e-05
 [539,] 1.233394e-04 5.632449e-04 1.668548e-04
 [540,] 6.853085e-05 1.265747e-04 1.955181e-05
 [541,] 6.912852e-05 1.237176e-04 1.935438e-05
 [542,] 6.726983e-05 2.639286e-04 2.905537e-05
 [543,] 1.047429e-04 7.797540e-04 1.643063e-04
 [544,] 6.765012e-05 1.967590e-04 2.424478e-05
 [545,] 1.000425e-04 4.375152e-04 9.756206e-05
 [546,] 4.175726e-04 1.620745e-04 2.115382e-04
 [547,] 4.564764e-04 1.346583e-04 1.737380e-04
 [548,] 3.115168e-04 9.603058e-05 6.689034e-05
 [549,] 1.028960e-04 1.848503e-04 5.299990e-05
 [550,] 3.073215e-04 1.100844e-04 8.739469e-05
 [551,] 3.456426e-04 1.283790e-04 1.251137e-04
 [552,] 6.862521e-05 1.066261e-04 1.851146e-05
 [553,] 1.469830e-04 1.558102e-03 4.541778e-04
 [554,] 6.793687e-05 1.236974e-04 1.947660e-05
 [555,] 6.826256e-05 1.113109e-04 1.875618e-05
 [556,] 6.808771e-05 1.184811e-04 1.913485e-05
 [557,] 1.132942e-04 5.550538e-04 1.485711e-04
 [558,] 1.195111e-04 1.929879e-03 3.618700e-04
 [559,] 6.762948e-05 1.213304e-04 1.938454e-05
 [560,] 6.806531e-05 1.102053e-04 1.861134e-05
 [561,] 6.790440e-05 1.207722e-04 1.929617e-05
 [562,] 1.119346e-04 1.630774e-04 3.356987e-05
 [563,] 6.839598e-05 1.043699e-04 1.836865e-05
 [564,] 6.862630e-05 1.196432e-04 1.918403e-05
 [565,] 6.893144e-05 1.046933e-04 1.844522e-05
 [566,] 7.627251e-05 1.134228e-04 1.959566e-05
 [567,] 1.453243e-04 1.655054e-04 4.525885e-05
 [568,] 1.504258e-04 1.841848e-04 3.759671e-05
 [569,] 6.881604e-05 1.098756e-04 1.874368e-05
 [570,] 6.865870e-05 1.077856e-04 1.868991e-05
 [571,] 6.963751e-05 1.076253e-04 1.884527e-05
 [572,] 3.359250e-04 1.638604e-04 1.739505e-04
 [573,] 6.911689e-05 1.082457e-04 1.875435e-05
 [574,] 6.945702e-05 1.079020e-04 1.880461e-05
 [575,] 2.171298e-04 1.066298e-04 6.107547e-05
 [576,] 7.022269e-05 1.081278e-04 1.892247e-05
 [577,] 3.473350e-04 1.700211e-04 1.890965e-04
 [578,] 9.020146e-05 2.502624e-04 3.295982e-05
 [579,] 7.805489e-05 1.090095e-04 1.993213e-05
 [580,] 2.328983e-04 9.773191e-05 5.499244e-05
 [581,] 6.937376e-05 1.146524e-04 1.891199e-05
 [582,] 1.082283e-04 2.073800e-04 3.581522e-05
 [583,] 6.975071e-05 1.080595e-04 1.871272e-05
 [584,] 1.839298e-04 2.491819e-04 1.486403e-04
 [585,] 1.904855e-04 2.162906e-04 1.337292e-04
 [586,] 1.182623e-04 1.340831e-04 4.023719e-05
 [587,] 7.679418e-05 1.234932e-03 1.235442e-04
 [588,] 1.137737e-04 2.921651e-03 4.352957e-04
 [589,] 1.167439e-04 2.294590e-04 6.487625e-05
 [590,] 1.957568e-04 1.660615e-04 1.019012e-04
 [591,] 1.939100e-04 1.832928e-04 1.133114e-04
 [592,] 1.656109e-04 1.202312e-04 5.710045e-05
 [593,] 1.155408e-04 1.348335e-04 3.881380e-05
 [594,] 1.002240e-04 7.113228e-04 1.413417e-04
 [595,] 2.216754e-04 2.698014e-04 2.044627e-04
 [596,] 6.725270e-05 1.131108e-04 1.904054e-05
 [597,] 2.118824e-04 2.721825e-04 1.955612e-04
 [598,] 1.049785e-04 7.208554e-04 1.542821e-04
 [599,] 1.967016e-04 2.669144e-04 1.749032e-04
 [600,] 9.982166e-05 2.218522e-04 3.276351e-05
 [601,] 6.725470e-05 1.108544e-04 1.885921e-05
 [602,] 6.748604e-05 1.106065e-04 1.913283e-05
 [603,] 2.143306e-04 2.090311e-04 1.475736e-04
 [604,] 2.001208e-04 1.946007e-04 1.257310e-04
 [605,] 6.724925e-05 1.207287e-04 1.969536e-05
 [606,] 6.728598e-05 1.224028e-04 2.000012e-05
 [607,] 2.331083e-04 2.455904e-04 1.953986e-04
 [608,] 7.002528e-05 1.212392e-04 1.924319e-05
 [609,] 2.167567e-04 2.677460e-04 1.975930e-04
 [610,] 1.124266e-04 1.158993e-04 2.871245e-05
 [611,] 1.274360e-04 1.212758e-04 4.019872e-05
 [612,] 1.290080e-04 1.757980e-04 4.842862e-05
 [613,] 2.309421e-04 2.280174e-04 1.774784e-04
 [614,] 2.329054e-04 2.225607e-04 1.742708e-04
 [615,] 2.421119e-04 2.273731e-04 1.866409e-04
 [616,] 2.620524e-04 2.269362e-04 2.034753e-04
 [617,] 2.181985e-04 2.648266e-04 1.966144e-04
 [618,] 1.530660e-04 1.807490e-04 3.909222e-05
 [619,] 9.163269e-05 7.912235e-04 1.288173e-04
 [620,] 1.092407e-04 1.849350e-04 3.305283e-05
 [621,] 1.778647e-04 1.507476e-04 3.933267e-05
 [622,] 1.908917e-04 2.231900e-04 4.932274e-05
 [623,] 7.330539e-05 1.075231e-04 1.955272e-05
 [624,] 7.179758e-05 1.103570e-04 1.925987e-05
 [625,] 7.313269e-05 1.084543e-04 1.944304e-05
 [626,] 1.154825e-04 9.820235e-05 2.665211e-05
 [627,] 2.177852e-04 1.383443e-04 9.040425e-05
 [628,] 7.441066e-05 3.208591e-04 4.743425e-05
 [629,] 7.705902e-05 9.041384e-04 9.272392e-05
 [630,] 1.953823e-04 1.462538e-04 8.754230e-05
 [631,] 7.456308e-05 7.602802e-04 8.313036e-05
 [632,] 1.989601e-04 1.475060e-04 9.017878e-05
 [633,] 2.220558e-04 2.281542e-04 1.705008e-04
 [634,] 1.437384e-04 1.978756e-04 8.174070e-05
 [635,] 1.552437e-04 1.616039e-04 4.102682e-05
 [636,] 9.353595e-05 1.080120e-04 2.353492e-05
 [637,] 9.305029e-05 1.081604e-04 2.338687e-05
 [638,] 8.983667e-05 1.004208e-04 1.936804e-05
 [639,] 1.796692e-04 1.458039e-04 4.025526e-05
 [640,] 1.734257e-04 1.449782e-04 3.967680e-05
 [641,] 1.322868e-04 9.368329e-05 2.764403e-05
 [642,] 7.153529e-05 8.870718e-05 1.719300e-05
 [643,] 7.681254e-05 1.067635e-04 2.127482e-05
 [644,] 7.975385e-05 1.620159e-03 1.470737e-04
 [645,] 6.952320e-05 8.940124e-05 1.755256e-05
 [646,] 7.309127e-05 1.078203e-04 2.064634e-05
 [647,] 2.185801e-04 1.720135e-04 8.382444e-05
 [648,] 7.750456e-05 1.607419e-03 1.362574e-04
 [649,] 1.265340e-04 1.200496e-04 3.293821e-05
 [650,] 7.919590e-05 1.092423e-04 2.288999e-05
 [651,] 7.380856e-05 9.400108e-05 1.979565e-05
 [652,] 1.324263e-04 1.786745e-04 4.450864e-05
 [653,] 6.772609e-05 9.353483e-05 1.727043e-05
 [654,] 6.930116e-05 1.107066e-04 1.993301e-05
 [655,] 1.138674e-04 9.368431e-05 2.505073e-05
 [656,] 1.182769e-04 9.255359e-05 2.738300e-05
 [657,] 1.327234e-04 9.380586e-05 2.758276e-05
 [658,] 8.200155e-05 1.096417e-04 2.385549e-05
 [659,] 7.876190e-05 1.076469e-03 1.100237e-04
 [660,] 1.266933e-04 1.018017e-04 2.540422e-05
 [661,] 1.324199e-04 1.023775e-04 2.590406e-05
 [662,] 1.745963e-04 1.365638e-04 4.528535e-05
 [663,] 2.013688e-04 2.009657e-04 1.324388e-04
 [664,] 1.444238e-04 2.313909e-04 1.028013e-04
 [665,] 1.516972e-04 2.148179e-04 1.015228e-04
 [666,] 9.840971e-05 1.726605e-04 2.312393e-05
 [667,] 1.595859e-04 5.552980e-04 2.765948e-04
 [668,] 1.745717e-04 2.679977e-04 1.233292e-04
 [669,] 1.089694e-04 4.200308e-04 1.116060e-04
 [670,] 1.214042e-04 6.290485e-04 1.728587e-04
 [671,] 9.147585e-05 1.161620e-04 3.000115e-05
 [672,] 1.862873e-04 5.817052e-04 3.614766e-04
 [673,] 1.439252e-04 6.360298e-04 2.245327e-04
 [674,] 1.790443e-04 2.842935e-04 1.674580e-04
 [675,] 1.883599e-04 5.794370e-04 3.658265e-04
 [676,] 1.433330e-04 6.303367e-04 2.219640e-04
 [677,] 1.157057e-04 1.078569e-04 2.740404e-05
 [678,] 1.899915e-04 5.912999e-04 3.776605e-04
 [679,] 2.301092e-04 7.542783e-04 6.403300e-04
 [680,] 1.671467e-04 3.594431e-04 1.941510e-04
 [681,] 8.738095e-05 1.581660e-04 2.181146e-05
 [682,] 2.188022e-04 7.682961e-04 6.057894e-04
 [683,] 2.000589e-04 5.562844e-04 3.198600e-04
 [684,] 2.175188e-04 5.783089e-04 3.708004e-04
 [685,] 1.102197e-04 1.665272e-04 3.409808e-05
 [686,] 1.076965e-04 1.248965e-04 2.185147e-05
 [687,] 2.892670e-04 5.418731e-04 5.221699e-04
 [688,] 2.417051e-04 4.996041e-04 3.822289e-04
 [689,] 9.355512e-05 2.781146e-04 2.633712e-05
 [690,] 1.098276e-04 1.622608e-04 3.411503e-05
 [691,] 1.810982e-04 5.426091e-04 2.356341e-04
 [692,] 2.606691e-04 6.657592e-04 5.424792e-04
 [693,] 2.261585e-04 5.097550e-04 3.554028e-04
 [694,] 1.951629e-04 4.092455e-04 2.390223e-04
 [695,] 1.824738e-04 5.172560e-04 2.295927e-04
 [696,] 1.098559e-04 3.794757e-03 7.087279e-04
 [697,] 1.299052e-04 1.456717e-03 4.602441e-04
 [698,] 1.273905e-04 1.452207e-03 4.426040e-04
 [699,] 9.969246e-05 2.128874e-04 2.418675e-05
 [700,] 1.144690e-04 4.069982e-03 8.259992e-04
 [701,] 2.322590e-04 4.414501e-04 3.233730e-04
 [702,] 1.407534e-04 1.681760e-04 4.955911e-05
 [703,] 9.775236e-05 3.275956e-04 2.802402e-05
 [704,] 1.196327e-04 1.660485e-04 3.854995e-05
 [705,] 2.611820e-04 3.374473e-04 2.888895e-04
 [706,] 9.995149e-05 1.236690e-04 2.835133e-05
 [707,] 1.188000e-04 4.929565e-04 3.338692e-05
 [708,] 1.081042e-04 2.118907e-03 3.606479e-04
 [709,] 1.889109e-04 4.017807e-04 2.129575e-04
 [710,] 8.582163e-05 2.168452e-04 4.117847e-05
 [711,] 9.511438e-05 1.589499e-04 3.036292e-05
 [712,] 8.550655e-05 2.936092e-04 5.199472e-05
 [713,] 8.881706e-05 1.695133e-04 2.289861e-05
 [714,] 7.659685e-05 2.268033e-04 3.156641e-05
 [715,] 9.037646e-05 3.391299e-04 2.642987e-05
 [716,] 1.705899e-04 1.803991e-04 7.105210e-05
 [717,] 8.113102e-05 1.772999e-04 2.348812e-05
 [718,] 1.235383e-04 1.367405e-04 3.163228e-05
 [719,] 8.150805e-05 1.613209e-04 3.177363e-05
 [720,] 1.249068e-04 1.656698e-04 3.201347e-05
 [721,] 7.742467e-05 1.925754e-04 3.008791e-05
 [722,] 7.839141e-05 1.702370e-04 2.879928e-05
 [723,] 7.787283e-05 1.020163e-04 2.102309e-05
 [724,] 8.273411e-05 3.792655e-04 4.860730e-05
 [725,] 7.813951e-05 1.077595e-04 2.175350e-05
 [726,] 1.206501e-04 5.814564e-04 5.953870e-05
 [727,] 7.656370e-05 1.601361e-04 2.643556e-05
 [728,] 7.671005e-05 1.435462e-04 2.533526e-05
 [729,] 7.653939e-05 1.379927e-04 2.504241e-05
 [730,] 7.644890e-05 1.398185e-04 2.432416e-05
 [731,] 7.698334e-05 1.202915e-04 2.354823e-05
 [732,] 7.998087e-05 2.753859e-04 3.880052e-05
 [733,] 7.644497e-05 1.412674e-04 2.398919e-05
 [734,] 7.648530e-05 1.406761e-04 2.467024e-05
 [735,] 1.220216e-04 2.891178e-04 2.964446e-05
 [736,] 8.872308e-05 3.288579e-04 2.885809e-05
 [737,] 8.362332e-05 1.395170e-04 3.074487e-05
 [738,] 1.305859e-04 1.845483e-04 5.229436e-05
 [739,] 8.371496e-05 1.258580e-04 2.822059e-05
 [740,] 8.617106e-05 1.234474e-04 2.879933e-05
 [741,] 7.737258e-05 1.424591e-04 2.611454e-05
 [742,] 1.522844e-04 1.650783e-04 4.325579e-05
 [743,] 8.159338e-05 1.252844e-04 2.234462e-05
 [744,] 1.308596e-04 1.331080e-04 3.254447e-05
 [745,] 1.242734e-04 2.574912e-04 3.715504e-05
 [746,] 1.004213e-04 2.132865e-04 3.355711e-05
 [747,] 7.912180e-05 1.300531e-04 2.380487e-05
 [748,] 1.210065e-04 2.890096e-04 4.139969e-05
 [749,] 1.319985e-04 2.577939e-04 3.748499e-05
 [750,] 1.692114e-04 4.477512e-04 2.147928e-04
 [751,] 2.279159e-04 2.246669e-04 1.420121e-04
 [752,] 1.377107e-04 1.848516e-04 6.306911e-05
 [753,] 8.472629e-05 1.991315e-04 2.587949e-05
 [754,] 8.663620e-05 2.054119e-04 2.602283e-05
 [755,] 8.756368e-05 8.829712e-05 1.982858e-05
 [756,] 1.425439e-04 1.963692e-04 7.000721e-05
 [757,] 1.416579e-04 1.891111e-04 6.705947e-05
 [758,] 8.926094e-05 1.756761e-04 2.405455e-05
 [759,] 1.354499e-04 1.906207e-04 6.398283e-05
 [760,] 8.527906e-05 1.313402e-04 2.175050e-05
 [761,] 8.564953e-05 1.181318e-04 2.075672e-05
 [762,] 2.643684e-04 9.140337e-05 4.136715e-05
 [763,] 1.483880e-04 1.238248e-04 4.756787e-05
 [764,] 1.914816e-04 1.036404e-04 4.287253e-05
 [765,] 1.815113e-04 1.042425e-04 3.801275e-05
 [766,] 1.123069e-04 1.273709e-04 3.558394e-05
 [767,] 1.245352e-04 1.474604e-04 3.665659e-05
 [768,] 1.239179e-04 1.184257e-04 3.287522e-05
 [769,] 1.292657e-04 1.496647e-04 3.636837e-05
 [770,] 5.731533e-04 1.042736e-04 1.207732e-04
 [771,] 5.551363e-04 1.000339e-04 1.073648e-04
 [772,] 4.268421e-04 1.191629e-04 1.331562e-04
 [773,] 4.917733e-04 9.809034e-05 9.000615e-05
 [774,] 1.326008e-04 1.480058e-04 3.952247e-05
 [775,] 1.324383e-04 1.544413e-04 4.061641e-05
 [776,] 7.004634e-05 2.207114e-04 3.287955e-05
 [777,] 6.985660e-05 2.163899e-04 3.216398e-05
 [778,] 7.480112e-05 1.651620e-04 2.514714e-05
 [779,] 1.318818e-04 1.184715e-04 3.994684e-05
 [780,] 1.548398e-04 1.500738e-04 4.678555e-05
 [781,] 1.540592e-04 1.535548e-04 3.992243e-05
 [782,] 7.469401e-05 9.304997e-05 1.839818e-05
 [783,] 7.447136e-05 9.200611e-05 1.831446e-05
 [784,] 1.715961e-04 1.275417e-04 4.113119e-05
 [785,] 7.592684e-05 1.235268e-04 2.559513e-05
 [786,] 6.823020e-05 1.714260e-04 2.407856e-05
 [787,] 1.548528e-04 2.031026e-04 6.275813e-05
 [788,] 6.816100e-05 1.743648e-04 2.454739e-05
 [789,] 7.794725e-05 1.100877e-04 5.613741e-05
 [790,] 1.442499e-04 1.726482e-04 3.888716e-05
 [791,] 1.062943e-04 1.679545e-04 3.911381e-05
 [792,] 9.309509e-05 1.168596e-04 2.521336e-05
 [793,] 7.503058e-05 1.091460e-04 1.873848e-05
 [794,] 6.895034e-05 1.575983e-04 2.266517e-05
 [795,] 1.739653e-04 1.282367e-04 4.350709e-05
 [796,] 1.295534e-04 2.243903e-04 7.684267e-05
 [797,] 1.292877e-04 2.252420e-04 7.686769e-05
 [798,] 1.322051e-04 1.538455e-04 4.636567e-05
 [799,] 8.627738e-05 1.658294e-04 3.170581e-05
 [800,] 1.344298e-04 1.671920e-04 5.292261e-05
 [801,] 8.744606e-05 1.895690e-04 3.825447e-05
 [802,] 1.809231e-04 2.287726e-04 1.258452e-04
 [803,] 2.500669e-04 1.746434e-04 1.355951e-04
 [804,] 1.484841e-04 1.241218e-04 3.160580e-05
 [805,] 1.321756e-04 2.832198e-04 7.484617e-05
 [806,] 7.652444e-05 1.416168e-04 2.271238e-05
 [807,] 6.788560e-05 1.091888e-04 1.908314e-05
 [808,] 7.036437e-05 1.031154e-04 2.000569e-05
 [809,] 1.850275e-04 1.433538e-04 7.323578e-05
 [810,] 1.819759e-04 1.579799e-04 8.188552e-05
 [811,] 1.643189e-04 1.266046e-04 4.158091e-05
 [812,] 1.648971e-04 1.281123e-04 4.270786e-05
 [813,] 1.632584e-04 1.268418e-04 4.146750e-05
 [814,] 1.661033e-04 1.404005e-04 5.073164e-05
 [815,] 1.805055e-04 1.436614e-04 6.775952e-05
 [816,] 1.612536e-01 1.102493e-04 2.061238e-01
 [817,] 2.128600e-04 1.695540e-04 1.088249e-04
 [818,] 1.900498e-04 1.978905e-04 1.156503e-04
 [819,] 1.508205e-04 1.427202e-04 4.604368e-05
 [820,] 2.333105e-01 1.201863e-04 3.989003e-01
 [821,] 6.807416e-05 1.231909e-04 2.075009e-05
 [822,] 1.673083e-04 1.271787e-04 4.252389e-05
 [823,] 1.584887e-04 1.422767e-04 4.494492e-05
 [824,] 1.514018e-04 1.006278e-04 2.998263e-05
 [825,] 1.192369e-04 1.337922e-04 4.190328e-05
 [826,] 1.262860e-04 6.392364e-04 3.711549e-05
 [827,] 1.519105e-04 4.051818e-04 1.812773e-04
 [828,] 1.715636e-04 1.899910e-04 7.601230e-05
 [829,] 1.707224e-04 1.883964e-04 7.452393e-05
 [830,] 1.918813e-04 1.532506e-04 6.964073e-05
 [831,] 1.474593e-04 4.002179e-04 1.714603e-04
 [832,] 1.469503e-04 2.102632e-04 8.260772e-05
 [833,] 1.027785e-04 1.715250e-04 3.514682e-05
 [834,] 1.562076e-04 4.411993e-04 2.051325e-04
 [835,] 1.577552e-04 3.786302e-04 1.799184e-04
 [836,] 1.612255e-04 3.566219e-04 1.752745e-04
 [837,] 1.704296e-04 1.927494e-04 7.622054e-05
 [838,] 1.663066e-04 4.063607e-04 2.084475e-04
 [839,] 1.689843e-04 1.976339e-04 7.694724e-05
 [840,] 1.706251e-04 1.859089e-04 7.330392e-05
 [841,] 2.145695e-04 1.382661e-04 5.153504e-05
 [842,] 1.463117e-04 2.360452e-04 9.231115e-05
 [843,] 1.556453e-04 2.219646e-04 1.032794e-04
 [844,] 1.820036e-04 1.685172e-04 7.311754e-05
 [845,] 1.488010e-04 2.305091e-04 9.305609e-05
 [846,] 1.696946e-04 1.954994e-04 7.672250e-05
 [847,] 1.617790e-04 1.339077e-04 4.306235e-05
 [848,] 1.534201e-04 2.109588e-04 3.836451e-05
 [849,] 1.775290e-04 2.139965e-04 4.134534e-05
 [850,] 5.300982e-04 1.416107e-04 1.162612e-04
 [851,] 1.531269e-04 1.961424e-04 3.572386e-05
 [852,] 1.684362e-04 1.823659e-04 6.957369e-05
 [853,] 1.108377e-04 4.966762e-04 2.908754e-05
 [854,] 1.567347e-04 2.403237e-04 1.041386e-04
 [855,] 7.416304e-05 2.669574e-04 2.640185e-05
 [856,] 7.301745e-05 2.737361e-04 2.696264e-05
 [857,] 3.029104e-04 1.410696e-04 6.969361e-05
 [858,] 1.236950e-04 1.530713e-04 4.406618e-05
 [859,] 7.584156e-05 2.807023e-04 2.668832e-05
 [860,] 1.287368e-04 4.162622e-04 3.098064e-05
 [861,] 7.423579e-05 3.841878e-04 3.104950e-05
 [862,] 1.348984e-04 1.341173e-04 3.804830e-05
 [863,] 1.019021e-04 1.685076e-04 3.408292e-05
 [864,] 1.421986e-04 1.342939e-04 3.951482e-05
 [865,] 9.406357e-05 3.210191e-04 2.732936e-05
 [866,] 1.020568e-04 4.044478e-04 2.976264e-05
 [867,] 1.781278e-04 1.394136e-04 5.128207e-05
 [868,] 1.781577e-04 1.598731e-04 6.720427e-05
 [869,] 1.216463e-04 2.034659e-03 5.688918e-05
 [870,] 7.358901e-04 1.448645e-04 1.437391e-04
 [871,] 1.153562e-04 6.153333e-04 3.529882e-05
 [872,] 7.630496e-05 3.459620e-04 2.910907e-05
 [873,] 7.694342e-05 3.424542e-04 2.886120e-05
 [874,] 7.560237e-05 4.519555e-04 2.881715e-05
 [875,] 1.507991e-04 2.238452e-04 9.146533e-05
 [876,] 1.685807e-04 1.346808e-04 4.531359e-05
 [877,] 1.755064e-04 1.191472e-04 4.634597e-05
 [878,] 3.208991e-04 1.376990e-04 7.617595e-05
 [879,] 1.494969e-04 2.299473e-04 9.333316e-05
 [880,] 2.781383e-04 1.372329e-04 6.805248e-05
 [881,] 1.346438e-04 1.576331e-04 5.105085e-05
 [882,] 2.934426e-04 1.368657e-04 7.202099e-05
 [883,] 7.701095e-05 5.752210e-04 3.678380e-05
 [884,] 2.462766e-04 1.381559e-04 5.984419e-05
 [885,] 9.371052e-05 4.919940e-04 3.184757e-05
 [886,] 1.456359e-04 3.643305e-04 1.438170e-04
 [887,] 1.931584e-04 1.402523e-04 4.662784e-05
 [888,] 8.386227e-05 9.858518e-04 4.436180e-05
 [889,] 1.677905e-04 1.869335e-04 7.443456e-05
 [890,] 1.779285e-04 1.363305e-04 5.532587e-05
 [891,] 1.506006e-04 2.017583e-04 8.181380e-05
 [892,] 7.805228e-05 9.967412e-04 4.664179e-05
 [893,] 1.563312e-04 1.322231e-04 4.955620e-05
 [894,] 2.062827e-04 1.373138e-04 7.029101e-05
 [895,] 1.508443e-04 1.974480e-04 3.866063e-05
 [896,] 1.486498e-04 1.983529e-04 3.831183e-05
 [897,] 9.352832e-05 1.688885e-04 3.249497e-05
 [898,] 1.269160e-04 1.445139e-04 3.325982e-05
 [899,] 8.554084e-05 5.046043e-04 3.280439e-05
 [900,] 1.946374e-04 1.355904e-04 5.334657e-05
 [901,] 1.534975e-04 5.730557e-04 2.546801e-04
 [902,] 1.439721e-04 2.068583e-04 7.989879e-05
 [903,] 1.726388e-04 2.033846e-04 8.296369e-05
 [904,] 1.563709e-04 1.366394e-04 4.158034e-05
 [905,] 1.602574e-04 1.046393e-04 3.378008e-05
 [906,] 1.673591e-04 2.123547e-04 8.101302e-05
 [907,] 1.702369e-04 1.931476e-04 7.589699e-05
 [908,] 8.108827e-05 2.140981e-04 2.382500e-05
 [909,] 8.566791e-05 3.796373e-04 2.727063e-05
 [910,] 1.666301e-04 1.895940e-04 7.069677e-05
 [911,] 8.393213e-05 3.761882e-04 2.930393e-05
 [912,] 1.677031e-04 1.882856e-04 7.128657e-05
 [913,] 9.077305e-05 1.752972e-04 2.229275e-05
 [914,] 8.417928e-05 1.656652e-04 2.161664e-05
 [915,] 1.350046e-04 1.534557e-04 4.946051e-05
 [916,] 1.817486e-04 1.781688e-04 4.717796e-05
 [917,] 1.791403e-04 1.368092e-04 4.674950e-05
 [918,] 2.081352e-04 1.415476e-04 4.937481e-05
 [919,] 8.635621e-05 4.098926e-04 3.011420e-05
 [920,] 8.677769e-05 4.639970e-04 3.161785e-05
 [921,] 1.424049e-04 1.842915e-04 6.883660e-05
 [922,] 1.900716e-04 1.406640e-04 4.616772e-05
 [923,] 1.444852e-04 1.680606e-04 6.293931e-05
 [924,] 1.439659e-04 1.788996e-04 6.764932e-05
 [925,] 8.883323e-05 4.282157e-04 3.051229e-05
 [926,] 1.446610e-04 1.798786e-04 6.851028e-05
 [927,] 8.759088e-05 4.516388e-04 3.125065e-05
 [928,] 1.679258e-04 1.770373e-04 6.689974e-05
 [929,] 1.513549e-04 1.377093e-04 3.966413e-05
 [930,] 7.240831e-05 1.514057e-04 2.096661e-05
 [931,] 1.601533e-04 1.025354e-04 3.186620e-05
 [932,] 1.068408e-04 1.445735e-04 3.386766e-05
 [933,] 1.059804e-04 1.443487e-04 3.343113e-05
 [934,] 1.317511e-04 1.583277e-04 6.247521e-05
 [935,] 9.026911e-05 9.183641e-05 2.277299e-05
 [936,] 9.821704e-05 1.428594e-04 2.704209e-05
 [937,] 1.300989e-04 1.369425e-04 5.270394e-05
 [938,] 1.621639e-04 9.686554e-05 3.088168e-05
 [939,] 1.602180e-04 9.995874e-05 3.155253e-05
 [940,] 9.799115e-05 1.450945e-04 2.671635e-05
 [941,] 9.750582e-05 1.442738e-04 3.100113e-05
 [942,] 6.848369e-05 2.926415e-04 3.478637e-05
 [943,] 9.002522e-05 9.663583e-05 2.448656e-05
 [944,] 9.050037e-05 9.056530e-05 2.211012e-05
 [945,] 8.653713e-05 9.165859e-05 2.190418e-05
 [946,] 8.832736e-05 9.236472e-05 2.264950e-05
 [947,] 6.854759e-05 2.525973e-04 3.278014e-05
 [948,] 8.934628e-05 9.357782e-05 2.322061e-05
 [949,] 1.605979e-04 1.859026e-04 6.204910e-05
 [950,] 8.935564e-05 9.500952e-05 2.379194e-05
 [951,] 9.691445e-05 1.583490e-04 2.296071e-05
 [952,] 1.085474e-04 1.397651e-04 2.228108e-05
 [953,] 6.729705e-05 1.247231e-04 1.981113e-05
 [954,] 7.261743e-05 9.200440e-05 1.825768e-05
 [955,] 1.534344e-04 7.134293e-04 1.907492e-04
 [956,] 1.420963e-04 9.068232e-05 2.766436e-05
 [957,] 1.479918e-04 1.034862e-04 3.117836e-05
 [958,] 1.480623e-04 1.022936e-04 3.094307e-05
 [959,] 1.484106e-04 1.009768e-04 3.047216e-05
 [960,] 1.469153e-04 9.250217e-05 2.890172e-05
 [961,] 1.579317e-04 2.210280e-04 7.209762e-05
 [962,] 1.578326e-04 1.838452e-04 5.992573e-05
 [963,] 6.805768e-05 1.533067e-04 2.295045e-05
 [964,] 1.622391e-04 1.852358e-04 3.717711e-05
 [965,] 1.586640e-04 1.585541e-04 5.464746e-05
 [966,] 6.767805e-05 3.634889e-04 3.795154e-05
 [967,] 6.703905e-05 1.645229e-04 2.434253e-05
 [968,] 6.671984e-05 8.781684e-05 1.658813e-05
 [969,] 1.574095e-04 1.435605e-04 4.145462e-05
 [970,] 1.152671e-04 1.440139e-04 3.764284e-05
 [971,] 7.170018e-05 4.343895e-04 3.134672e-05
 [972,] 1.551929e-04 2.767320e-04 6.695964e-05
 [973,] 1.483352e-04 3.363925e-04 1.086335e-04
 [974,] 1.341206e-04 1.912635e-04 4.936977e-05
 [975,] 7.151077e-05 9.196228e-05 1.877285e-05
 [976,] 1.351333e-04 1.688157e-04 4.139244e-05
 [977,] 2.678768e-04 1.023271e-04 5.201838e-05
 [978,] 6.751220e-05 1.283068e-04 2.055640e-05
 [979,] 6.757113e-05 1.279758e-04 2.056522e-05
 [980,] 7.148940e-05 9.071573e-05 1.849133e-05
 [981,] 1.598089e-04 3.257444e-04 6.861498e-05
 [982,] 2.712695e-04 1.027054e-04 5.281254e-05
 [983,] 7.994538e-05 8.980506e-05 2.034307e-05
 [984,] 2.583596e-04 1.345771e-04 7.908546e-05
 [985,] 7.402138e-05 3.737280e-04 2.866712e-05
 [986,] 7.067698e-05 2.024838e-04 2.276998e-05
 [987,] 6.823505e-05 1.901227e-04 2.291215e-05
 [988,] 2.139996e-04 1.332645e-04 6.534611e-05
 [989,] 2.106089e-04 1.467500e-04 7.327955e-05
 [990,] 1.239681e-04 2.222253e-04 4.278620e-05
 [991,] 1.522771e-04 2.349216e-04 7.001134e-05
 [992,] 1.004070e-04 1.716265e-04 3.256748e-05
 [993,] 6.716535e-05 1.413679e-04 2.074873e-05
 [994,] 6.747581e-05 1.459878e-04 2.096496e-05
 [995,] 6.821830e-05 1.571436e-04 2.123415e-05
 [996,] 1.010098e-04 1.693679e-04 3.227519e-05
 [997,] 1.547538e-04 2.247998e-04 6.158085e-05
 [998,] 1.590893e-04 1.741359e-04 4.377123e-05
 [999,] 6.728161e-05 1.463141e-04 2.117505e-05
[1000,] 1.554087e-04 2.277397e-04 6.007042e-05
[1001,] 6.777759e-05 1.454096e-04 2.081647e-05
[1002,] 6.758396e-05 1.429073e-04 2.075860e-05
[1003,] 7.031879e-05 2.382064e-04 2.521697e-05
[1004,] 1.535755e-04 1.417672e-04 4.150429e-05
[1005,] 1.537992e-04 2.370292e-04 7.711699e-05
[1006,] 6.728699e-05 1.513145e-04 2.137492e-05
[1007,] 7.061217e-05 9.806220e-05 1.743637e-05
[1008,] 1.856221e-04 8.859116e-05 2.987845e-05
[1009,] 7.039054e-05 9.194468e-05 1.716793e-05
[1010,] 6.728842e-05 1.480760e-04 2.130180e-05
[1011,] 6.731274e-05 1.490469e-04 2.127196e-05
[1012,] 7.046798e-05 9.195967e-05 1.718303e-05
[1013,] 1.586983e-04 1.175644e-04 3.821968e-05
[1014,] 7.032215e-05 8.830381e-05 1.706552e-05
[1015,] 6.785142e-05 1.718769e-04 2.383350e-05
[1016,] 9.043014e-05 1.585147e-04 2.189126e-05
[1017,] 9.296201e-05 1.607333e-04 2.217640e-05
[1018,] 7.401185e-05 2.571218e-04 2.374328e-05
[1019,] 8.874708e-05 1.607001e-04 2.179182e-05
[1020,] 8.327137e-05 2.851192e-04 2.534901e-05
[1021,] 7.343323e-05 3.762566e-04 2.966450e-05
[1022,] 1.130641e-04 9.894050e-05 3.041408e-05
[1023,] 9.354167e-05 4.155584e-04 4.202180e-05
[1024,] 1.046427e-04 1.117448e-04 2.634353e-05
[1025,] 1.195481e-04 1.353688e-04 3.326332e-05
[1026,] 1.946636e-04 1.283076e-04 3.181813e-05
[1027,] 8.468392e-05 1.509336e-04 2.951975e-05
[1028,] 1.498112e-04 1.507232e-04 5.102976e-05
[1029,] 1.510244e-04 1.458148e-04 4.909534e-05
[1030,] 1.117305e-04 1.074676e-04 2.999166e-05
[1031,] 1.075921e-04 1.556052e-04 4.175914e-05
[1032,] 1.096519e-04 1.972631e-04 5.156781e-05
[1033,] 1.106587e-04 1.684652e-04 4.679663e-05
[1034,] 7.102434e-05 1.620477e-04 2.873031e-05
[1035,] 7.884679e-05 9.985287e-05 2.098549e-05
[1036,] 8.139112e-05 1.535365e-04 2.745231e-05
[1037,] 8.295467e-05 9.755565e-05 2.095620e-05
[1038,] 9.445293e-05 1.603703e-04 3.448821e-05
[1039,] 9.426126e-05 1.565167e-04 3.368137e-05
[1040,] 8.482317e-05 9.845953e-05 2.247273e-05
[1041,] 1.174543e-04 1.129912e-04 2.569574e-05
[1042,] 1.276380e-04 1.313325e-04 2.468565e-05
[1043,] 1.140077e-04 2.297209e-04 6.684613e-05
[1044,] 1.107860e-04 8.884645e-05 2.610585e-05
[1045,] 1.157347e-04 1.030057e-04 2.232731e-05
[1046,] 1.189049e-04 1.386483e-04 3.174676e-05
[1047,] 3.558207e-04 1.320487e-04 1.066691e-04
[1048,] 1.727241e-04 2.470222e-04 3.219458e-05
[1049,] 8.110370e-05 1.566958e-04 2.132620e-05
[1050,] 6.693046e-05 1.129315e-04 1.976086e-05
[1051,] 7.536628e-05 1.380752e-04 2.514312e-05
[1052,] 1.399816e-04 1.381400e-04 3.668382e-04
[1053,] 9.401544e-02 1.003543e-04 8.490413e-01
[1054,] 7.418551e-05 1.833914e-04 2.748325e-05
[1055,] 1.641265e-04 1.731443e-04 6.244895e-05
[1056,] 1.111812e-04 1.347168e-04 4.127214e-05
[1057,] 9.641299e-05 2.507728e-04 6.498312e-05
[1058,] 3.256210e-03 1.074579e-04 4.526701e-02
[1059,] 8.289629e-05 3.711528e-04 6.729943e-05
[1060,] 8.521052e-05 1.640139e-04 3.446176e-05
[1061,] 1.243033e-04 2.596366e-04 9.507073e-05
[1062,] 7.236337e-05 1.135548e-04 2.207283e-05
[1063,] 1.098236e-04 1.808729e-04 5.545327e-05
[1064,] 1.316403e-04 3.204414e-04 1.237065e-04
[1065,] 1.540675e-03 1.491118e-04 5.692057e-03
[1066,] 1.619798e-04 1.390729e-04 4.365771e-04
[1067,] 1.504820e-04 1.530033e-04 4.993560e-05
[1068,] 1.055474e-04 1.811836e-04 4.122162e-05
[1069,] 8.703419e-05 2.138300e-04 4.878626e-05
[1070,] 8.134004e-05 1.086877e-04 5.124893e-05
[1071,] 1.253142e-04 1.868571e-04 5.723560e-05
[1072,] 1.075344e-04 1.755333e-04 5.623396e-05
[1073,] 8.307535e-05 1.498771e-04 3.267707e-05
[1074,] 2.499932e-04 1.154364e-04 4.707639e-05
[1075,] 7.914091e-05 1.159771e-04 2.390431e-05
[1076,] 8.478397e-05 1.256901e-04 2.890888e-05
[1077,] 9.792935e-05 2.693625e-04 7.035448e-05
[1078,] 7.320747e-05 1.292754e-04 2.415499e-05
[1079,] 1.531915e-04 1.610464e-04 4.595467e-05
[1080,] 1.465850e-04 1.266900e-04 3.166890e-05
[1081,] 6.821785e-05 1.457774e-04 2.161890e-05
[1082,] 7.606596e-05 1.785322e-04 3.265490e-05
[1083,] 1.576953e-04 1.714973e-04 4.566169e-05
[1084,] 6.909424e-05 1.446971e-04 2.109433e-05
[1085,] 1.555955e-04 1.823611e-04 6.578782e-05
[1086,] 7.300136e-05 1.802034e-04 3.055979e-05
[1087,] 1.598473e-04 1.764935e-04 6.601714e-05
[1088,] 1.445951e-04 1.130916e-04 3.966635e-05
[1089,] 9.045652e-05 1.282158e-04 3.231466e-05
[1090,] 1.258331e-04 1.194002e-04 2.797677e-05
[1091,] 8.227097e-05 1.833082e-04 4.011808e-05
[1092,] 1.123611e-04 1.620664e-04 3.598005e-05
[1093,] 7.223183e-05 1.286227e-04 2.329854e-05
[1094,] 8.455921e-05 1.938477e-04 4.317744e-05
[1095,] 1.057344e-04 1.396163e-04 2.708391e-05
[1096,] 8.467646e-05 2.096423e-04 4.667637e-05
[1097,] 7.121792e-05 2.004792e-04 2.772813e-05
[1098,] 1.179733e-04 1.352125e-04 2.851457e-05
[1099,] 7.264964e-05 1.502519e-04 2.583520e-05
[1100,] 7.590770e-05 9.363767e-05 1.948359e-05
[1101,] 7.243807e-05 2.262340e-04 3.527464e-05
[1102,] 1.865605e-04 1.246519e-04 3.128559e-05
[1103,] 7.100015e-05 1.762530e-04 2.295217e-05
[1104,] 7.130963e-05 7.290316e-04 4.275531e-05
[1105,] 1.202305e-04 1.903548e-04 4.255014e-05
[1106,] 7.505903e-05 2.540690e-04 2.634889e-05
[1107,] 7.455429e-05 2.006164e-04 2.369559e-05
[1108,] 1.242504e-04 1.612976e-04 4.017688e-05
[1109,] 1.222278e-04 1.207243e-04 3.178121e-05
[1110,] 7.171185e-05 5.390361e-04 3.661799e-05
[1111,] 1.423065e-04 1.059948e-04 3.241724e-05
[1112,] 8.013581e-05 1.193087e-04 2.615054e-05
[1113,] 1.060029e-04 1.159394e-04 3.044547e-05
[1114,] 8.240131e-05 1.120353e-04 2.332220e-05
[1115,] 1.507483e-04 1.199315e-04 4.711570e-05
[1116,] 7.849553e-05 1.243066e-04 2.389786e-05
[1117,] 7.973374e-05 1.140552e-04 2.215411e-05
[1118,] 1.258652e-04 1.423981e-04 3.769463e-05
[1119,] 7.811381e-05 8.853499e-05 1.937811e-05
[1120,] 1.261796e-04 1.401302e-04 3.721094e-05
[1121,] 1.264068e-04 1.265476e-04 3.128017e-05
[1122,] 8.854245e-05 1.821414e-04 4.311944e-05
[1123,] 8.593357e-05 1.398932e-04 3.332638e-05
[1124,] 7.535295e-05 1.014485e-04 1.997773e-05
[1125,] 9.727810e-05 1.622134e-04 4.467482e-05
[1126,] 8.311069e-05 1.381589e-04 3.173489e-05
[1127,] 8.848821e-05 1.321790e-04 3.297089e-05
[1128,] 8.700674e-05 9.230065e-05 2.201929e-05
[1129,] 8.758449e-05 1.360083e-04 3.359760e-05
[1130,] 8.709903e-05 1.416936e-04 3.455095e-05
[1131,] 9.808679e-05 1.835779e-04 5.113178e-05
[1132,] 7.559716e-05 1.281341e-04 2.337941e-05
[1133,] 1.493417e-04 1.450814e-04 4.765845e-05
[1134,] 1.163818e-04 1.160445e-04 4.021375e-05
[1135,] 1.746325e-04 1.292931e-04 5.537518e-05
[1136,] 1.050224e-04 1.681523e-04 4.809244e-05
[1137,] 1.034120e-04 1.629861e-04 4.931233e-05
[1138,] 1.058643e-04 1.625529e-04 4.706540e-05
[1139,] 6.898690e-05 9.440905e-05 1.821712e-05
[1140,] 8.523772e-05 1.968383e-04 4.357981e-05
[1141,] 1.043129e-04 1.396590e-04 3.210743e-05
[1142,] 7.543596e-05 1.824125e-04 2.822924e-05
[1143,] 1.814450e-04 1.205225e-04 4.934982e-05
[1144,] 9.793062e-05 1.830325e-04 3.526706e-05
[1145,] 1.240548e-04 3.313480e-04 1.185949e-04
[1146,] 1.559864e-04 1.304197e-04 5.015078e-05
[1147,] 1.413188e-04 1.265269e-04 4.308584e-05
[1148,] 8.707391e-05 1.885566e-04 4.359077e-05
[1149,] 1.846616e-04 1.341834e-04 6.138167e-05
[1150,] 1.404829e-04 1.439429e-04 4.068987e-05
[1151,] 2.022910e-04 1.319581e-04 6.593173e-05
[1152,] 1.154658e-04 1.749270e-04 5.840842e-05
[1153,] 1.279656e-04 1.901631e-04 7.603850e-05
[1154,] 1.664618e-04 1.626814e-04 6.598365e-05
[1155,] 1.298994e-04 1.417066e-04 3.931518e-05
[1156,] 7.602986e-05 1.101703e-04 2.360583e-05
[1157,] 8.623754e-05 2.096058e-04 4.665640e-05
[1158,] 1.330114e-04 1.443113e-04 4.156414e-05
[1159,] 7.603577e-05 1.079798e-04 2.353211e-05
[1160,] 1.365672e-04 1.248898e-04 4.046114e-05
[1161,] 1.336596e-04 2.159975e-04 5.806643e-05
[1162,] 1.339944e-04 1.247272e-04 4.009181e-05
[1163,] 8.118710e-05 1.207280e-04 2.787527e-05
[1164,] 1.337582e-04 2.258916e-04 6.082856e-05
[1165,] 7.976524e-05 1.803864e-04 2.924261e-05
[1166,] 1.554915e-04 1.293835e-04 4.881547e-05
[1167,] 8.080911e-05 1.238522e-04 2.448069e-05
[1168,] 7.353743e-05 1.445711e-04 2.749000e-05
[1169,] 1.597303e-04 1.270217e-04 5.276065e-05
[1170,] 7.048253e-05 9.518784e-05 1.827397e-05
[1171,] 6.711166e-05 9.219530e-05 1.706570e-05
[1172,] 6.715975e-05 9.032084e-05 1.686900e-05
[1173,] 7.989973e-05 2.098028e-04 3.469552e-05
[1174,] 8.422319e-05 1.352248e-04 2.891771e-05
[1175,] 1.278247e-04 1.878565e-04 2.586832e-05
[1176,] 1.235446e-04 9.517932e-05 2.746446e-05
[1177,] 1.235687e-04 9.722980e-05 2.665869e-05
[1178,] 1.397438e-04 9.123890e-05 2.559098e-05
[1179,] 1.294182e-04 9.524335e-05 2.501321e-05
[1180,] 1.223003e-04 1.013331e-04 2.885863e-05
[1181,] 1.271708e-04 1.314887e-04 3.888808e-05
[1182,] 9.673492e-05 1.662722e-04 3.019688e-05
[1183,] 1.721339e-04 9.507972e-05 3.205975e-05
[1184,] 1.488725e-04 1.577915e-04 3.505135e-05
[1185,] 1.113353e-04 1.678504e-04 5.247512e-05
[1186,] 1.257327e-04 8.882615e-05 2.602488e-05
[1187,] 1.252240e-04 8.911125e-05 2.610224e-05
[1188,] 1.284833e-04 9.712510e-05 3.060946e-05
[1189,] 1.278245e-04 9.124076e-05 2.780225e-05
[1190,] 1.314096e-04 1.588339e-04 3.469477e-05
[1191,] 1.328021e-04 1.547478e-04 3.413952e-05
[1192,] 1.439001e-04 1.740754e-04 6.774253e-05
[1193,] 1.237025e-04 9.684655e-05 2.931533e-05
[1194,] 1.330777e-04 1.720400e-04 5.911649e-05
[1195,] 1.693385e-04 1.714911e-04 8.239316e-05
[1196,] 1.484312e-04 1.741907e-04 7.076199e-05
[1197,] 1.509229e-04 1.650320e-04 6.815351e-05
[1198,] 1.458977e-04 1.723314e-04 6.839626e-05
[1199,] 1.319223e-04 1.500644e-04 3.378823e-05
[1200,] 1.434935e-04 1.765691e-04 6.851842e-05
[1201,] 1.488442e-04 1.747659e-04 7.140592e-05
[1202,] 1.327072e-04 9.760646e-05 3.179404e-05
[1203,] 1.591475e-04 2.163288e-04 9.879894e-05
[1204,] 2.121887e-04 1.611266e-04 5.454842e-05
[1205,] 1.388181e-04 9.020675e-05 2.889793e-05
[1206,] 1.742449e-04 1.934243e-04 3.693516e-05
[1207,] 1.269811e-04 1.773692e-04 4.436097e-05
[1208,] 1.267854e-04 1.246494e-04 4.015760e-05
[1209,] 1.514818e-04 1.181364e-04 3.489727e-05
[1210,] 1.239813e-04 1.377161e-04 4.310225e-05
[1211,] 1.404057e-04 1.446706e-04 5.227632e-05
[1212,] 1.901176e-04 7.441524e-04 4.710025e-04
[1213,] 1.301456e-04 1.394767e-04 3.374340e-05
[1214,] 1.270270e-04 1.190951e-04 3.073419e-05
[1215,] 1.360306e-04 1.579554e-04 4.226480e-05
[1216,] 1.351660e-04 1.485426e-04 4.006042e-05
[1217,] 1.352218e-04 1.567365e-04 4.230614e-05
[1218,] 1.349518e-04 1.372460e-04 2.631356e-05
[1219,] 2.631844e-04 1.387268e-04 3.367872e-05
[1220,] 1.556877e-04 1.505649e-04 4.780905e-05
[1221,] 2.447437e-04 1.203752e-04 3.386848e-05
[1222,] 2.501857e-04 9.842228e-05 5.573843e-05
[1223,] 1.484606e-04 1.065991e-04 4.218979e-05
[1224,] 1.474748e-04 1.447397e-04 4.097930e-05
[1225,] 6.023387e-04 9.826559e-05 8.305988e-05
[1226,] 1.954981e-04 1.041438e-04 5.185724e-05
[1227,] 1.432908e-04 1.435750e-04 4.055731e-05
[1228,] 1.441250e-04 1.438105e-04 4.057403e-05
[1229,] 2.331213e-04 2.051441e-04 3.409852e-05
[1230,] 1.366122e-04 1.516614e-04 4.114564e-05
[1231,] 1.932636e-04 1.023683e-04 4.802691e-05
[1232,] 3.787956e-04 1.379862e-04 4.051424e-05
[1233,] 1.564967e-04 1.092804e-04 4.601690e-05
[1234,] 1.363857e-04 1.427233e-04 3.907228e-05
[1235,] 1.435498e-04 1.123775e-04 3.433387e-05
[1236,] 2.392895e-04 1.418624e-04 3.403976e-05
[1237,] 1.432002e-04 1.259091e-04 3.701523e-05
[1238,] 1.810950e-04 3.061443e-04 3.979263e-05
[1239,] 1.365486e-04 1.439046e-04 3.924799e-05
[1240,] 3.141347e-04 1.393571e-04 3.756619e-05
[1241,] 1.815516e-04 9.857606e-05 4.380806e-05
[1242,] 1.373939e-04 1.610094e-04 4.307633e-05
[1243,] 1.373672e-04 1.433569e-04 3.918018e-05
[1244,] 1.379688e-04 1.455333e-04 3.911162e-05
[1245,] 1.778183e-04 1.237140e-04 6.145006e-05
[1246,] 1.378331e-04 1.428375e-04 3.956991e-05
[1247,] 1.573255e-04 9.360856e-05 3.549372e-05
[1248,] 1.441094e-04 9.048673e-05 3.022732e-05
[1249,] 2.081715e-04 1.605162e-04 1.016861e-04
[1250,] 1.992999e-04 1.049350e-04 4.871651e-05
[1251,] 1.849864e-04 1.923425e-04 1.110181e-04
[1252,] 2.282500e-04 1.053894e-04 5.476212e-05
[1253,] 2.755158e-04 1.288374e-04 9.072951e-05
[1254,] 1.758564e-04 2.381769e-04 1.326635e-04
[1255,] 1.421169e-04 9.248629e-05 3.155210e-05
[1256,] 1.405226e-04 1.029938e-04 2.511749e-05
[1257,] 1.362011e-04 1.501580e-04 4.017368e-05
[1258,] 1.401473e-04 9.219040e-05 3.099278e-05
[1259,] 1.179754e-04 9.112968e-05 2.656439e-05
[1260,] 1.376433e-04 1.071484e-04 3.929737e-05
[1261,] 6.992439e-04 1.036695e-04 1.669978e-04
[1262,] 1.328047e-04 9.535975e-05 2.885278e-05
[1263,] 1.828585e-04 2.206442e-04 1.280016e-04
[1264,] 1.734601e-04 2.881606e-04 1.439994e-04
[1265,] 1.364326e-04 1.257757e-04 3.588691e-05
[1266,] 1.130673e-04 9.411532e-05 2.322792e-05
[1267,] 1.330605e-04 9.929742e-05 3.412112e-05
[1268,] 1.375689e-04 1.243615e-04 3.586144e-05
[1269,] 1.282688e-04 8.863276e-05 2.605859e-05
[1270,] 1.072849e-04 8.958660e-05 2.278661e-05
[1271,] 2.831397e-04 1.451033e-04 3.829955e-05
[1272,] 1.314397e-04 9.334198e-05 2.461323e-05
[1273,] 1.478557e-04 2.995216e-04 3.844401e-05
[1274,] 1.170750e-04 1.041301e-04 2.390319e-05
[1275,] 1.163004e-04 1.022948e-04 2.377211e-05
[1276,] 1.210439e-04 9.898888e-05 2.384174e-05
[1277,] 1.179845e-04 9.763395e-05 2.363372e-05
[1278,] 1.248592e-04 9.687623e-05 2.395438e-05
[1279,] 1.257523e-04 8.862292e-05 2.554792e-05
[1280,] 1.380807e-04 1.251330e-04 3.557539e-05
[1281,] 2.558264e-04 1.519334e-04 3.643870e-05
[1282,] 1.391258e-04 1.252866e-04 3.552534e-05
[1283,] 1.414679e-04 1.252865e-04 3.585426e-05
[1284,] 1.281223e-04 9.724091e-05 3.191015e-05
[1285,] 1.418523e-04 1.251735e-04 3.606417e-05
[1286,] 1.409101e-04 1.253257e-04 3.575436e-05
[1287,] 1.277408e-04 9.496449e-05 3.065938e-05
[1288,] 1.681355e-04 1.526907e-04 4.878273e-05
[1289,] 2.137339e-04 1.087660e-04 5.522494e-05
[1290,] 1.298728e-04 1.110051e-04 3.314322e-05
[1291,] 1.813284e-04 2.102146e-04 3.811416e-05
[1292,] 1.337229e-04 9.452537e-05 3.160431e-05
[1293,] 1.285374e-04 9.454458e-05 3.058662e-05
[1294,] 1.454683e-04 1.606914e-04 6.719307e-05
[1295,] 1.285452e-04 9.430817e-05 3.044150e-05
[1296,] 4.234067e-04 1.251781e-04 6.832001e-05
[1297,] 1.376977e-04 1.917289e-04 7.571524e-05
[1298,] 1.370459e-04 1.637260e-04 4.380139e-05
[1299,] 1.349594e-04 8.921977e-05 2.754209e-05
[1300,] 1.367738e-04 1.281849e-04 4.815808e-05
[1301,] 1.239766e-04 9.855411e-05 3.161152e-05
[1302,] 1.326609e-04 9.903283e-05 3.390727e-05
[1303,] 1.278063e-04 9.524326e-05 3.080333e-05
[1304,] 1.315075e-04 2.199125e-04 3.245859e-05
[1305,] 1.268194e-04 1.022840e-04 3.403461e-05
[1306,] 1.320750e-04 9.371337e-05 3.076742e-05
[1307,] 1.401411e-04 9.506260e-05 3.330669e-05
[1308,] 1.706599e-04 9.540804e-05 3.048955e-05
[1309,] 1.349709e-04 8.953635e-05 2.577165e-05
[1310,] 2.311782e-04 2.190726e-04 4.638325e-05
[1311,] 1.363700e-04 1.430060e-04 3.928660e-05
[1312,] 1.971943e-04 9.397860e-05 3.463689e-05
[1313,] 1.405205e-04 8.959972e-05 2.759812e-05
[1314,] 1.877803e-04 9.571643e-05 2.916052e-05
[1315,] 1.360812e-04 1.432351e-04 3.911308e-05
[1316,] 1.615770e-04 9.794498e-05 3.826859e-05
[1317,] 1.733268e-04 1.025444e-04 4.500165e-05
[1318,] 1.224975e-04 9.739659e-05 2.395306e-05
[1319,] 1.225026e-04 9.750031e-05 3.069840e-05
[1320,] 1.650040e-04 9.766248e-05 3.866940e-05
[1321,] 1.519461e-04 8.975570e-05 2.825445e-05
[1322,] 1.285575e-04 1.018590e-04 3.428923e-05
[1323,] 1.267851e-04 9.309055e-05 2.935734e-05
[1324,] 1.783428e-04 1.109984e-04 3.157910e-05
[1325,] 1.330968e-04 1.010500e-04 3.503211e-05
[1326,] 1.893191e-04 1.034286e-04 3.136734e-05
[1327,] 1.665456e-04 1.999326e-04 4.125279e-05
[1328,] 1.324834e-04 9.606587e-05 3.223262e-05
[1329,] 1.365549e-04 1.428254e-04 3.920851e-05
[1330,] 1.539387e-04 1.036732e-04 4.130878e-05
[1331,] 9.217348e-04 1.398473e-04 3.219884e-04
[1332,] 1.624240e-03 1.231153e-04 5.620012e-04
[1333,] 1.816327e-03 1.236422e-04 6.282862e-04
[1334,] 2.061233e-04 1.470018e-04 5.533407e-05
[1335,] 4.801141e-04 1.534882e-04 1.984997e-04
[1336,] 1.287570e-03 9.526901e-05 2.568840e-04
[1337,] 4.213569e-04 1.243232e-04 1.344505e-04
[1338,] 6.506234e-04 1.007821e-04 1.659945e-04
[1339,] 1.301569e-03 1.237203e-04 4.679096e-04
[1340,] 6.059935e-04 9.776372e-05 1.448778e-04
[1341,] 6.808127e-04 1.096142e-04 2.053515e-04
[1342,] 6.242433e-04 1.054486e-04 1.758746e-04
[1343,] 7.187259e-04 1.599264e-04 3.902095e-04
[1344,] 3.309239e-04 1.431022e-04 1.247368e-04
[1345,] 5.653107e-04 1.073779e-04 1.666243e-04
[1346,] 6.867557e-04 1.418101e-04 3.142471e-04
[1347,] 1.235561e-03 1.249181e-04 4.533094e-04
[1348,] 1.021510e-03 1.179214e-04 3.431532e-04
[1349,] 4.785822e-04 9.931163e-05 5.709906e-05
[1350,] 4.952703e-04 9.896283e-05 1.248635e-04
[1351,] 6.885546e-04 1.048989e-04 6.971431e-05
[1352,] 8.790991e-04 1.680118e-04 5.106263e-04
[1353,] 7.211484e-04 9.989582e-05 7.544501e-05
[1354,] 6.712592e-04 1.082764e-04 1.980610e-04
[1355,] 1.112442e-03 1.034024e-04 2.869281e-04
[1356,] 7.436265e-04 1.536858e-04 3.817730e-04
[1357,] 3.647073e-04 1.483547e-04 1.495725e-04
[1358,] 4.281613e-04 1.001666e-04 1.123813e-04
[1359,] 4.424949e-04 1.551944e-04 1.869613e-04
[1360,] 6.052473e-04 1.402711e-04 2.733637e-04
[1361,] 7.949891e-04 3.680747e-04 1.199888e-03
[1362,] 9.143584e-04 3.986460e-04 1.526049e-03
[1363,] 6.581130e-04 1.396311e-04 2.947559e-04
[1364,] 4.511661e-04 1.387036e-04 1.622843e-04
[1365,] 4.293427e-04 1.032831e-04 1.224253e-04
[1366,] 6.243467e-04 1.002426e-04 1.576742e-04
[1367,] 3.948996e-04 1.440085e-04 1.538593e-04
[1368,] 4.233509e-04 1.013527e-04 1.162592e-04
[1369,] 6.382801e-04 1.129076e-04 2.048310e-04
[1370,] 2.537282e-04 1.285503e-04 3.701400e-05
[1371,] 6.004157e-04 1.345962e-04 2.585461e-04
[1372,] 2.076504e-04 1.253986e-04 3.366614e-05
[1373,] 1.019341e-03 1.089621e-04 2.927342e-04
[1374,] 5.835230e-04 1.400384e-04 2.643994e-04
[1375,] 6.898795e-04 1.317431e-04 2.842725e-04
[1376,] 2.548864e-04 1.516273e-04 1.068508e-04
[1377,] 1.732768e-04 1.158463e-04 3.307824e-05
[1378,] 1.623492e-04 9.933836e-05 2.984237e-05
[1379,] 1.432745e-04 1.347229e-03 7.915990e-05
[1380,] 1.308304e-04 1.369410e-04 2.802643e-05
[1381,] 9.035159e-04 9.708566e-05 1.968463e-04
[1382,] 6.334218e-04 8.927843e-05 9.597266e-05
[1383,] 7.302922e-04 8.921837e-05 1.088763e-04
[1384,] 1.328530e-03 8.836904e-05 1.654609e-04
[1385,] 1.644221e-04 1.622636e-04 6.006226e-05
[1386,] 5.762956e-04 9.100187e-05 7.931994e-05
[1387,] 1.094509e-03 8.886175e-05 1.393089e-04
[1388,] 7.268660e-04 8.961643e-05 1.023176e-04
[1389,] 8.134295e-04 9.662399e-05 1.752771e-04
[1390,] 7.340360e-04 8.946866e-05 1.043687e-04
[1391,] 6.470819e-04 8.953384e-05 9.423877e-05
[1392,] 6.760517e-04 8.930721e-05 9.991346e-05
[1393,] 7.669933e-04 9.716926e-05 1.695565e-04
[1394,] 7.567143e-04 9.620167e-05 1.622160e-04
[1395,] 1.524053e-03 8.846532e-05 1.865889e-04
[1396,] 5.884835e-04 9.058153e-05 8.988444e-05
[1397,] 1.072794e-03 1.538262e-04 5.517904e-04
[1398,] 7.789941e-04 9.699317e-05 8.775010e-05
[1399,] 5.551979e-04 1.084872e-04 1.627342e-04
[1400,] 4.992775e-04 1.019107e-04 1.327394e-04
[1401,] 4.475480e-04 1.070752e-04 1.326402e-04
[1402,] 5.262579e-04 1.042359e-04 1.456738e-04
[1403,] 4.537027e-04 1.904311e-04 2.772309e-04
[1404,] 3.460612e-04 1.637783e-04 1.322200e-04
[1405,] 5.090268e-04 1.187031e-04 1.788487e-04
[1406,] 7.863169e-04 1.309641e-04 1.646963e-04
[1407,] 4.699239e-04 1.099182e-04 1.454768e-04
[1408,] 5.675369e-04 1.063748e-04 1.623367e-04
[1409,] 1.606371e-04 1.081200e-04 3.642432e-05
[1410,] 1.593320e-04 1.963454e-04 6.491451e-05
[1411,] 5.049496e-04 1.364173e-04 2.199571e-04
[1412,] 4.610714e-04 1.984485e-04 2.776549e-04
[1413,] 1.277100e-03 1.481669e-04 2.664294e-04
[1414,] 3.610321e-04 1.008631e-04 7.343629e-05
[1415,] 3.554866e-04 1.024605e-04 8.572635e-05
[1416,] 2.449253e-03 9.990289e-05 2.152465e-04
[1417,] 4.415135e-04 1.259879e-04 1.714918e-04
[1418,] 3.629498e-04 5.155762e-04 6.300579e-04
[1419,] 3.916083e-04 1.313915e-04 1.627374e-04
[1420,] 4.725740e-04 1.272081e-04 1.860493e-04
[1421,] 1.137356e-04 1.951409e-04 3.455989e-05
[1422,] 6.069556e-04 1.048886e-04 1.682267e-04
[1423,] 6.439711e-04 2.582092e-04 6.382750e-04
[1424,] 3.247974e-04 1.621678e-04 1.005604e-04
[1425,] 4.712554e-04 1.372397e-04 1.992614e-04
[1426,] 7.266229e-05 5.215279e-04 4.031321e-05
[1427,] 3.002136e-04 2.480774e-04 2.209622e-04
[1428,] 8.003433e-05 1.293673e-04 2.010475e-05
[1429,] 2.043010e-04 1.022858e-04 4.911417e-05
[1430,] 3.438969e-04 1.493774e-04 1.264093e-04
[1431,] 2.773839e-04 1.584098e-04 1.149769e-04
[1432,] 4.435379e-04 2.391880e-04 3.908751e-04
[1433,] 7.163362e-05 2.714815e-04 2.866177e-05
[1434,] 7.007093e-05 3.062574e-04 3.212718e-05
[1435,] 4.009883e-04 2.252281e-04 2.887838e-04
[1436,] 3.192807e-04 1.627156e-04 1.520301e-04
[1437,] 5.648345e-04 2.435763e-04 5.187604e-04
[1438,] 1.384877e-04 1.733096e-04 4.641324e-05
[1439,] 4.641992e-04 3.138631e-04 5.603722e-04
[1440,] 5.098341e-04 2.866739e-04 5.612973e-04
[1441,] 7.465844e-05 5.266675e-04 3.923030e-05
[1442,] 4.372646e-04 1.965961e-04 2.820333e-04
[1443,] 5.850585e-04 3.617496e-04 8.470839e-04
[1444,] 6.651984e-04 3.575014e-04 9.634823e-04
[1445,] 6.366667e-04 3.626033e-04 9.325024e-04
[1446,] 7.774358e-05 1.245664e-04 1.984298e-05
[1447,] 7.008061e-05 1.795369e-04 2.506810e-05
[1448,] 7.112930e-05 5.637080e-04 4.917974e-05
[1449,] 7.336100e-05 4.699648e-04 3.864342e-05
[1450,] 9.160808e-04 1.035968e-04 1.337921e-04
[1451,] 7.149837e-05 4.448249e-04 4.125802e-05
[1452,] 7.161158e-05 4.513641e-04 4.141416e-05
[1453,] 7.192363e-05 5.122454e-04 4.219334e-05
[1454,] 7.013198e-05 6.037865e-04 5.685960e-05
[1455,] 7.506501e-05 7.644618e-04 4.694882e-05
[1456,] 7.474459e-05 6.744270e-04 4.545740e-05
[1457,] 1.023512e-04 1.733645e-04 3.340732e-05
[1458,] 7.240833e-05 4.441143e-04 3.806935e-05
[1459,] 7.016824e-05 2.344079e-03 1.138150e-04
[1460,] 5.378524e-04 1.039735e-04 8.714498e-05
[1461,] 6.970855e-05 5.160264e-04 5.073512e-05
[1462,] 7.019156e-05 3.681207e-04 3.860875e-05
[1463,] 7.025149e-05 4.560357e-04 4.416979e-05
[1464,] 6.976474e-05 5.024099e-04 4.390273e-05
[1465,] 7.246738e-05 1.992294e-04 2.480483e-05
[1466,] 7.199283e-05 2.333029e-04 2.742668e-05
[1467,] 7.334141e-05 5.138058e-04 4.179161e-05
[1468,] 7.544443e-05 1.137390e-04 1.904777e-05
[1469,] 7.892225e-05 7.644039e-04 4.474150e-05
[1470,] 3.721732e-04 1.732021e-04 1.810958e-04
[1471,] 6.916361e-05 1.712175e-04 2.598305e-05
[1472,] 6.965619e-05 1.567802e-04 2.304319e-05
[1473,] 7.007100e-05 1.822280e-04 2.533335e-05
[1474,] 2.519193e-04 2.025318e-04 1.493480e-04
[1475,] 2.698375e-04 1.027812e-04 4.823885e-05
[1476,] 2.604678e-04 1.906123e-04 1.366671e-04
[1477,] 7.115177e-05 2.547704e-04 2.959029e-05
[1478,] 1.050894e-04 1.720968e-04 3.311700e-05
[1479,] 7.042724e-05 2.203197e-04 2.899634e-05
[1480,] 1.596573e-04 1.093081e-04 3.429802e-05
[1481,] 3.295856e-04 1.033117e-04 5.957521e-05
[1482,] 9.154372e-05 1.251633e-04 2.955424e-05
[1483,] 1.563066e-04 2.496583e-04 2.881590e-05
[1484,] 2.994222e-04 1.058056e-04 5.055214e-05
[1485,] 1.446502e-04 2.166852e-04 2.713382e-05
[1486,] 9.390151e-05 1.336917e-04 3.267037e-05
[1487,] 9.302956e-05 1.356581e-04 3.257911e-05
[1488,] 4.469644e-04 1.011531e-04 7.971255e-05
[1489,] 9.582082e-05 1.342663e-04 3.385825e-05
[1490,] 1.671178e-04 3.725519e-04 3.241348e-05
[1491,] 9.350175e-05 1.279005e-04 3.125208e-05
[1492,] 2.469123e-04 1.002301e-04 4.070713e-05
[1493,] 3.680311e-04 1.300391e-04 4.226642e-05
[1494,] 2.531125e-04 1.262407e-04 3.402339e-05
[1495,] 1.458324e-04 1.280440e-04 2.511325e-05
[1496,] 1.017611e-04 1.250561e-04 2.928202e-05
[1497,] 2.187739e-04 1.007246e-04 3.724791e-05
[1498,] 1.299937e-04 2.436858e-04 2.690322e-05
[1499,] 8.538180e-05 9.765761e-05 2.218746e-05
[1500,] 7.745487e-05 9.768647e-05 2.009124e-05
[1501,] 1.539536e-04 9.652619e-05 3.030685e-05
[1502,] 1.938812e-04 1.228878e-04 2.929192e-05
[1503,] 1.035396e-04 2.407150e-04 2.519028e-05
[1504,] 1.173949e-04 1.211055e-04 2.252751e-05
[1505,] 1.035396e-04 1.247666e-04 2.824882e-05
[1506,] 1.337562e-04 1.262802e-04 2.410096e-05
[1507,] 1.203318e-04 1.262217e-04 2.284675e-05
[1508,] 1.634468e-04 1.617740e-04 2.705576e-05
[1509,] 1.414878e-04 1.742838e-04 2.569572e-05
[1510,] 1.649023e-04 1.527578e-04 2.700691e-05
[1511,] 1.463691e-04 2.752992e-04 2.890027e-05
[1512,] 1.035409e-04 1.758963e-04 3.524083e-05
[1513,] 1.612665e-04 2.329823e-04 2.867133e-05
[1514,] 9.336944e-05 2.069401e-04 4.002197e-05
[1515,] 9.759470e-05 1.981240e-04 4.172023e-05
[1516,] 9.949689e-05 1.282711e-04 3.024235e-05
[1517,] 2.227583e-04 2.183765e-04 3.209400e-05
[1518,] 2.602910e-04 8.354417e-04 5.031367e-05
[1519,] 1.998913e-04 1.818139e-04 2.996303e-05
[1520,] 1.887850e-04 4.897075e-04 5.072020e-05
[1521,] 2.200330e-04 9.052093e-05 4.266212e-05
[1522,] 2.568478e-04 1.195162e-04 8.920921e-05
[1523,] 1.179198e-04 8.808129e-05 2.469542e-05
[1524,] 1.062445e-04 1.938594e-04 4.774673e-05
[1525,] 1.249617e-04 9.228457e-05 2.398025e-05
[1526,] 1.168016e-04 1.280203e-04 4.566961e-05
[1527,] 1.002658e-03 7.499682e-04 3.637157e-03
[1528,] 1.001852e-04 2.014631e-04 4.234981e-05
[1529,] 2.824384e-04 9.834645e-05 5.012093e-05
[1530,] 1.094246e-04 1.063138e-04 2.164951e-05
[1531,] 2.493033e-04 1.704561e-04 1.427594e-04
[1532,] 1.042289e-04 1.982292e-04 4.454613e-05
[1533,] 1.000833e-04 1.986254e-04 4.184435e-05
[1534,] 2.567202e-04 1.132471e-04 8.408333e-05
[1535,] 8.436404e-05 2.721827e-04 4.719923e-05
[1536,] 8.726704e-05 2.753212e-04 5.032035e-05
[1537,] 1.047424e-04 1.429232e-04 2.399269e-05
[1538,] 1.618426e-04 5.606233e-04 1.145450e-04
[1539,] 1.056350e-04 3.254556e-04 7.295273e-05
[1540,] 1.064871e-04 1.755804e-04 2.589990e-05
[1541,] 1.028151e-04 1.053884e-04 2.173102e-05
[1542,] 1.520497e-04 1.965769e-03 4.468739e-04
[1543,] 1.535671e-04 1.458309e-03 3.077671e-04
[1544,] 1.069590e-04 1.022570e-04 2.265305e-05
[1545,] 8.889742e-05 3.037758e-04 4.325518e-05
[1546,] 8.837282e-05 2.788616e-04 3.991145e-05
[1547,] 8.923890e-05 3.039752e-04 4.184385e-05
[1548,] 1.590020e-04 9.893185e-05 3.060563e-05
[1549,] 9.886125e-05 4.995856e-04 4.260912e-05
[1550,] 1.248945e-04 1.089748e-04 2.901562e-05
[1551,] 1.087159e-04 1.448861e-04 2.278866e-05
[1552,] 8.418686e-05 1.370030e-04 2.472749e-05
[1553,] 9.035659e-05 1.190698e-04 2.409454e-05
[1554,] 8.431054e-05 1.383305e-04 2.529619e-05
[1555,] 4.752720e-03 1.547167e-04 1.264196e-03
[1556,] 8.573394e-05 1.869503e-04 3.523623e-05
[1557,] 8.509619e-05 1.724616e-04 3.133824e-05
[1558,] 1.806700e-03 1.189655e-04 1.098132e-04
[1559,] 2.264104e-03 1.292762e-04 1.106452e-04
[1560,] 8.527829e-05 1.437926e-04 2.597704e-05
[1561,] 4.516751e-03 1.223021e-04 1.724964e-04
[1562,] 1.527266e-04 1.050518e-03 2.783757e-04
[1563,] 3.071030e-04 9.287798e-05 4.841889e-05
[1564,] 3.209436e-03 1.180774e-04 5.951116e-04
[1565,] 1.028645e-04 1.540390e-04 2.811856e-05
[1566,] 9.590226e-05 1.140034e-04 2.490636e-05
[1567,] 9.309107e-05 1.147297e-04 2.430703e-05
[1568,] 9.431389e-05 1.132584e-04 2.485951e-05
[1569,] 4.101504e-03 1.402703e-04 1.343791e-03
[1570,] 9.906464e-05 1.397759e-04 2.629159e-05
[1571,] 2.380108e-03 1.154638e-04 4.103576e-04
[1572,] 3.135307e-03 1.172326e-04 5.630109e-04
[1573,] 9.624212e-05 1.326984e-04 2.607087e-05
[1574,] 1.873380e-03 1.178329e-04 3.672667e-04
[1575,] 8.581948e-05 2.148443e-04 4.021909e-05
[1576,] 1.540478e-04 9.228274e-04 2.809865e-04
[1577,] 2.979272e-03 1.183816e-04 1.448743e-04
[1578,] 8.502867e-05 3.142911e-04 3.067038e-05
[1579,] 1.573735e-04 1.262153e-04 3.943600e-05
[1580,] 1.572437e-04 1.288713e-04 4.059446e-05
[1581,] 1.580206e-04 1.267983e-04 3.887249e-05
[1582,] 1.578189e-04 1.276312e-04 3.981368e-05
[1583,] 1.530154e-04 6.059906e-04 1.741264e-04
[1584,] 9.498049e-05 1.291436e-04 2.707043e-05
[1585,] 3.220481e-03 1.351557e-04 9.531047e-04
[1586,] 2.307522e-03 1.268943e-04 5.739488e-04
[1587,] 1.504927e-04 1.634251e-04 4.383133e-05
[1588,] 4.312739e-04 9.985114e-05 6.094431e-05
[1589,] 5.695761e-04 1.005856e-04 7.354895e-05
[1590,] 1.272298e-04 1.720740e-04 3.890507e-05
[1591,] 1.043183e-04 3.995473e-04 8.556793e-05
[1592,] 1.200738e-04 2.673375e-04 8.520105e-05
[1593,] 1.271933e-04 1.083265e-04 3.448110e-05
[1594,] 3.329707e-03 1.316977e-04 8.956385e-04
[1595,] 4.743083e-04 1.039459e-04 5.491450e-05
[1596,] 1.002675e-04 2.744587e-04 6.183308e-05
[1597,] 9.857251e-05 1.531817e-04 3.073704e-05
[1598,] 4.186719e-04 9.726757e-05 5.632613e-05
[1599,] 1.149888e-04 4.212303e-04 3.298222e-05
[1600,] 9.178120e-05 1.259132e-04 2.922267e-05
[1601,] 9.977196e-05 1.350272e-04 2.872306e-05
[1602,] 9.853514e-05 1.352589e-04 2.834465e-05
[1603,] 9.126140e-05 1.321144e-04 3.013953e-05
[1604,] 9.358831e-05 1.756082e-04 3.876703e-05
[1605,] 9.280147e-05 3.040992e-04 5.911190e-05
[1606,] 1.527408e-04 7.847346e-04 2.053703e-04
[1607,] 2.559181e-03 1.199191e-04 5.089696e-04
[1608,] 9.243698e-05 3.766737e-04 6.747421e-05
[1609,] 1.554326e-04 1.613491e-04 4.958225e-05
[1610,] 9.589144e-05 1.412533e-04 2.711043e-05
[1611,] 9.454098e-05 1.709039e-04 3.851888e-05
[1612,] 1.556011e-04 7.629481e-04 2.683900e-04
[1613,] 1.156552e-04 2.777332e-04 2.829658e-05
[1614,] 4.260036e-03 1.202101e-04 7.847637e-04
[1615,] 9.796815e-05 1.578395e-04 2.783166e-05
[1616,] 8.962062e-05 2.903501e-04 6.534436e-05
[1617,] 1.542816e-04 1.066918e-04 4.010765e-05
[1618,] 1.484431e-04 1.064096e-04 3.816405e-05
[1619,] 8.846821e-05 3.787007e-04 7.637383e-05
[1620,] 8.852870e-05 3.154454e-04 6.825889e-05
[1621,] 9.556702e-05 1.418621e-04 2.710857e-05
[1622,] 1.393406e-04 1.140781e-04 4.228894e-05
[1623,] 9.105476e-05 3.616857e-04 7.943199e-05
[1624,] 9.611745e-05 1.557696e-04 4.063261e-05
[1625,] 8.977012e-05 3.681897e-04 7.858515e-05
[1626,] 9.152643e-05 3.891744e-04 8.470670e-05
[1627,] 1.113237e-04 6.877974e-04 1.844570e-04
[1628,] 9.593574e-05 3.959959e-04 9.290698e-05
[1629,] 9.987328e-05 3.950529e-04 9.893919e-05
[1630,] 5.374789e-03 1.197280e-04 9.037278e-04
[1631,] 9.518602e-05 3.741870e-04 8.780375e-05
[1632,] 9.234813e-05 3.840895e-04 8.523035e-05
[1633,] 2.613128e-03 1.182720e-04 4.515668e-04
[1634,] 2.798806e-03 1.183674e-04 5.001835e-04
[1635,] 2.665190e-03 1.198129e-04 5.266717e-04
[1636,] 1.009197e-04 1.385499e-04 2.830808e-05
[1637,] 1.174810e-04 1.077421e-04 3.037647e-05
[1638,] 1.017480e-04 1.389150e-04 2.857176e-05
[1639,] 9.192200e-05 3.665720e-04 8.160159e-05
[1640,] 9.580956e-05 1.769537e-04 4.003402e-05
[1641,] 9.631553e-05 3.196863e-04 7.910270e-05
[1642,] 2.705530e-03 1.184424e-04 4.748285e-04
[1643,] 1.005446e-04 1.401334e-04 2.815912e-05
[1644,] 3.170061e-04 1.024681e-04 5.833704e-05
[1645,] 6.002885e-03 1.163995e-04 7.656694e-04
[1646,] 4.640564e-03 2.906769e-04 5.296746e-03
[1647,] 4.508495e-03 1.229844e-04 1.178654e-03
[1648,] 9.485528e-05 1.363100e-04 2.875664e-05
[1649,] 2.540178e-03 9.340674e-05 1.895316e-04
[1650,] 3.331441e-04 1.124393e-04 4.072454e-05
[1651,] 2.043754e-03 1.165890e-04 2.887234e-04
[1652,] 9.974555e-05 1.316000e-04 3.250292e-05
[1653,] 9.616499e-05 1.377038e-04 2.774560e-05
[1654,] 9.495896e-05 1.370787e-04 2.747476e-05
[1655,] 1.213857e-04 1.079375e-04 2.813964e-05
[1656,] 1.566915e-04 4.682765e-04 1.699280e-04
[1657,] 1.433202e-03 1.040976e-04 1.240030e-04
[1658,] 9.480137e-05 1.364616e-04 2.798170e-05
[1659,] 1.333493e-03 1.021184e-04 1.238610e-04
[1660,] 1.512193e-04 4.619889e-04 1.400491e-04
[1661,] 1.274028e-03 1.083051e-04 9.915115e-05
[1662,] 1.468679e-04 2.477326e-04 6.409744e-05
[1663,] 3.108780e-03 1.173057e-04 5.476436e-04
[1664,] 1.178097e-04 1.768158e-04 6.213563e-05
[1665,] 1.597997e-04 4.122143e-04 7.983355e-05
[1666,] 2.784784e-03 1.384440e-04 3.881198e-04
[1667,] 9.536817e-05 1.563959e-04 2.854886e-05
[1668,] 1.073108e-04 1.744009e-04 3.156917e-05
[1669,] 1.484250e-04 2.729397e-04 7.136407e-05
[1670,] 1.543739e-04 3.425419e-04 1.345344e-04
[1671,] 1.504389e-04 3.420325e-04 1.297990e-04
[1672,] 8.783288e-05 1.740206e-04 3.554106e-05
[1673,] 1.554850e-04 1.746682e-04 5.675425e-05
[1674,] 5.593023e-03 1.191733e-04 9.756140e-04
[1675,] 8.715470e-05 1.546613e-04 2.703776e-05
[1676,] 5.085494e-03 1.157141e-04 5.792010e-04
[1677,] 1.511216e-04 4.785852e-04 1.102423e-04
[1678,] 1.504390e-04 2.763927e-04 6.835977e-05
[1679,] 9.264075e-05 1.528064e-04 2.887988e-05
[1680,] 2.394051e-03 1.150878e-04 2.996823e-04
[1681,] 1.211347e-04 3.533419e-04 1.033687e-04
[1682,] 2.563473e-04 1.200878e-04 9.248096e-05
[1683,] 3.110732e-03 1.146064e-04 3.692662e-04
[1684,] 1.037720e-04 1.072336e-04 2.827450e-05
[1685,] 1.525546e-04 1.063180e-03 2.178659e-04
[1686,] 1.003089e-04 1.544489e-04 2.809437e-05
[1687,] 2.640704e-04 1.074397e-04 4.245230e-05
[1688,] 1.545422e-04 1.851027e-03 3.288922e-04
[1689,] 2.390132e-04 1.800629e-04 3.464221e-05
[1690,] 9.091148e-05 1.518717e-04 2.771368e-05
[1691,] 8.537323e-05 2.298101e-04 3.043214e-05
[1692,] 8.523700e-05 2.220467e-04 3.015277e-05
[1693,] 8.520781e-05 2.208180e-04 3.017784e-05
[1694,] 4.225075e-04 9.737749e-05 6.295064e-05
[1695,] 3.535254e-04 1.001511e-04 5.264612e-05
[1696,] 1.534950e-04 1.320614e-03 2.547663e-04
[1697,] 1.971594e-03 1.042756e-04 1.327899e-04
[1698,] 1.351921e-04 1.514575e-04 5.138826e-05
[1699,] 9.829726e-05 1.084109e-04 2.501972e-05
[1700,] 1.726421e-04 1.555102e-04 5.412379e-05
[1701,] 6.712114e-04 1.103069e-04 1.399568e-04
[1702,] 5.701834e-04 1.111383e-04 1.318282e-04
[1703,] 1.518182e-04 9.872390e-04 2.041391e-04
[1704,] 1.655961e-04 1.016710e-04 3.107874e-05
[1705,] 8.537532e-05 2.347157e-04 3.130656e-05
[1706,] 1.583924e-04 1.339034e-04 4.252825e-05
[1707,] 1.489368e-04 1.187330e-04 4.194250e-05
[1708,] 9.861399e-05 1.314898e-04 3.111002e-05
[1709,] 6.755368e-04 1.101771e-04 1.380963e-04
[1710,] 6.548432e-04 1.101936e-04 1.349898e-04
[1711,] 4.731191e-04 1.101667e-04 1.023808e-04
[1712,] 7.042521e-04 1.102139e-04 1.456043e-04
[1713,] 1.662536e-04 6.051817e-04 1.075937e-04
[1714,] 9.352586e-05 1.378223e-04 2.903983e-05
[1715,] 9.056445e-05 1.836245e-04 3.611173e-05
[1716,] 7.564453e-04 1.101846e-04 1.496896e-04
[1717,] 7.573038e-03 1.031959e-04 7.027601e-04
[1718,] 1.635891e-04 8.135771e-04 1.443474e-04
[1719,] 6.515882e-04 1.117595e-04 1.589912e-04
[1720,] 6.310860e-03 1.066507e-04 4.022496e-04
[1721,] 6.713790e-04 9.189029e-05 9.648961e-05
[1722,] 6.614034e-04 1.109491e-04 1.500760e-04
[1723,] 7.211125e-04 1.107672e-04 1.597867e-04
[1724,] 1.505448e-04 7.555988e-04 1.749316e-04
[1725,] 6.723795e-04 1.154300e-04 2.117311e-04
[1726,] 8.615926e-05 2.273569e-04 2.990297e-05
[1727,] 9.657290e-05 1.214302e-04 2.841894e-05
[1728,] 4.602002e-04 1.111883e-04 9.720380e-05
[1729,] 9.683806e-05 1.590178e-04 3.641277e-05
[1730,] 1.002225e-04 2.255638e-04 4.351107e-05
[1731,] 1.496851e-04 1.053244e-03 2.595379e-04
[1732,] 1.780686e-04 1.581223e-04 5.612757e-05
[1733,] 1.501595e-04 9.884659e-04 2.211993e-04
[1734,] 6.092446e-04 1.103516e-04 1.295424e-04
[1735,] 1.637287e-04 7.034179e-04 7.229389e-05
[1736,] 5.461940e-04 1.105466e-04 1.222591e-04
[1737,] 9.386805e-05 1.766804e-04 3.691204e-05
[1738,] 5.472420e-04 1.104472e-04 1.209920e-04
[1739,] 6.181939e-03 1.392705e-04 5.884718e-04
[1740,] 1.498220e-04 8.809213e-04 2.189353e-04
[1741,] 9.470530e-05 1.290303e-04 2.913421e-05
[1742,] 1.039416e-04 2.257521e-04 4.673822e-05
[1743,] 1.520252e-04 1.077608e-03 2.223432e-04
[1744,] 9.511509e-05 1.277502e-04 2.910804e-05
[1745,] 1.966762e-03 1.516625e-04 2.024970e-04
[1746,] 9.417498e-05 1.583313e-04 3.409880e-05
[1747,] 2.077429e-03 1.504444e-04 2.132571e-04
[1748,] 9.360525e-05 1.593240e-04 3.367008e-05
[1749,] 1.798599e-04 1.655060e-04 5.949569e-05
[1750,] 1.777588e-04 1.647898e-04 5.926212e-05
[1751,] 1.538126e-04 7.525106e-04 1.516440e-04
[1752,] 8.972698e-05 1.958434e-04 3.673949e-05
[1753,] 1.772302e-03 1.192479e-04 1.921125e-04
[1754,] 8.540855e-05 1.910173e-04 2.994967e-05
[1755,] 1.501661e-04 1.118205e-03 2.539296e-04
[1756,] 9.580204e-05 1.592256e-04 3.504168e-05
[1757,] 1.786105e-04 1.648200e-04 5.596760e-05
[1758,] 9.703920e-05 1.402869e-04 3.225087e-05
[1759,] 8.815660e-05 1.994135e-04 3.579964e-05
[1760,] 1.833000e-04 1.718276e-04 6.830280e-05
[1761,] 8.596689e-05 1.968967e-04 3.388317e-05
[1762,] 1.393073e-03 1.167370e-04 1.701963e-04
[1763,] 5.072972e-04 1.355734e-04 1.986583e-04
[1764,] 1.401313e-03 1.208178e-04 1.562457e-04
[1765,] 5.569277e-04 1.353116e-04 2.171261e-04
[1766,] 1.026180e-04 1.431897e-04 3.590407e-05
[1767,] 8.540640e-05 1.703973e-04 2.772875e-05
[1768,] 9.701687e-05 4.120936e-04 7.671591e-05
[1769,] 2.378617e-04 1.145005e-04 5.696646e-05
[1770,] 9.172431e-05 1.236184e-04 2.151443e-05
[1771,] 1.892123e-03 1.186878e-04 2.030214e-04
[1772,] 4.466408e-04 1.621736e-04 2.345961e-04
[1773,] 8.323384e-05 4.639445e-04 4.289880e-05
[1774,] 1.847159e-04 1.334019e-03 8.350878e-05
[1775,] 1.656965e-04 9.591304e-05 3.270634e-05
[1776,] 1.497713e-04 1.107713e-04 3.392286e-05
[1777,] 1.452628e-04 1.094808e-04 3.298562e-05
[1778,] 1.448211e-04 1.095124e-04 3.281199e-05
[1779,] 1.438347e-04 1.095026e-04 3.270102e-05
[1780,] 7.675640e-05 3.026556e-04 4.064722e-05
[1781,] 7.919449e-05 3.398138e-04 5.812740e-05
[1782,] 7.285030e-05 1.136918e-04 2.011999e-05
[1783,] 7.794334e-05 3.341589e-04 5.572608e-05
[1784,] 7.944033e-05 1.927388e-04 3.541996e-05
[1785,] 7.172794e-05 3.203305e-04 4.510955e-05
[1786,] 8.127967e-05 1.000084e-04 2.192910e-05
[1787,] 8.001058e-05 1.197590e-04 2.370846e-05
[1788,] 1.237068e-04 1.072774e-04 2.926905e-05
[1789,] 1.613262e-04 1.384453e-04 6.795263e-05
[1790,] 1.237064e-04 1.082581e-04 2.969570e-05
[1791,] 1.516194e-04 1.308175e-04 5.937159e-05
[1792,] 8.169101e-05 1.133217e-04 2.454577e-05
[1793,] 1.324510e-04 8.738698e-04 1.939796e-04
[1794,] 9.774246e-05 1.519963e-04 2.586938e-05
[1795,] 1.232854e-04 8.898864e-05 2.514383e-05
[1796,] 1.829936e-04 1.681541e-04 3.370082e-05
[1797,] 1.416347e-04 1.384445e-04 4.004556e-05
[1798,] 1.278617e-04 9.769901e-05 2.614776e-05
[1799,] 2.312945e-04 1.143659e-04 3.142544e-05
[1800,] 1.277094e-04 8.620056e-04 1.451213e-04
[1801,] 7.377346e-05 1.141195e-04 2.022412e-05
[1802,] 1.421198e-04 1.328707e-04 5.250069e-05
[1803,] 1.225491e-04 8.990479e-05 2.576116e-05
[1804,] 1.422336e-04 9.623615e-05 2.977520e-05
[1805,] 1.205594e-04 1.545129e-04 5.187161e-05
[1806,] 8.719152e-05 1.400898e-04 3.279537e-05
[1807,] 1.532942e-04 1.571166e-04 6.270647e-05
[1808,] 1.008599e-04 1.221381e-04 3.479783e-05
[1809,] 1.630686e-04 9.433727e-05 3.189544e-05
[1810,] 9.431828e-05 1.156382e-04 2.817425e-05
[1811,] 1.198595e-04 1.202329e-04 4.165074e-05
[1812,] 1.239454e-04 1.659996e-04 3.542683e-05
[1813,] 1.071592e-04 1.176967e-04 3.589870e-05
[1814,] 9.581169e-05 1.040387e-04 2.190196e-05
[1815,] 1.898718e-04 1.354118e-04 6.635043e-05
[1816,] 1.193771e-04 3.117355e-04 1.042482e-04
[1817,] 1.192368e-04 2.437941e-04 8.210423e-05
[1818,] 8.664111e-05 2.753790e-04 4.535833e-05
[1819,] 1.099416e-04 5.594135e-04 1.441145e-04
[1820,] 1.145314e-04 4.896671e-04 1.386727e-04
[1821,] 8.587535e-05 1.038347e-04 2.309295e-05
[1822,] 7.662489e-05 2.468819e-04 4.407903e-05
[1823,] 1.245457e-04 3.179696e-04 1.087900e-04
[1824,] 1.345038e-04 1.213694e-04 4.302725e-05
[1825,] 1.302560e-04 1.042786e-04 3.276056e-05
[1826,] 1.278917e-04 1.052799e-04 3.315800e-05
[1827,] 1.255825e-04 9.136454e-04 2.089670e-04
[1828,] 1.486698e-04 1.511578e-04 5.686581e-05
[1829,] 9.075899e-05 1.682912e-04 2.357214e-05
[1830,] 1.077728e-04 1.656510e-04 3.212401e-05
[1831,] 9.992438e-05 1.960979e-04 3.031608e-05
[1832,] 9.955262e-05 1.887930e-04 3.019564e-05
[1833,] 1.275195e-04 9.050951e-04 2.205423e-04
[1834,] 1.019966e-04 1.999420e-04 3.048409e-05
[1835,] 6.853210e-05 1.451241e-04 2.066507e-05
[1836,] 8.794519e-05 1.096181e-04 2.444020e-05
[1837,] 9.294350e-05 1.065853e-04 2.606776e-05
[1838,] 7.930250e-05 4.376381e-04 3.382059e-05
[1839,] 1.663272e-04 1.256616e-03 5.940453e-04
[1840,] 8.928876e-05 2.570156e-04 3.824860e-05
[1841,] 1.533266e-04 2.650520e-04 1.094911e-04
[1842,] 7.193883e-05 1.471468e-04 2.099376e-05
[1843,] 9.644675e-05 2.818906e-04 5.484225e-05
[1844,] 1.746676e-04 7.012419e-04 3.888719e-04
[1845,] 1.801047e-04 8.083923e-04 4.733026e-04
[1846,] 9.553131e-05 1.451596e-04 2.441306e-05
[1847,] 1.886845e-04 1.241399e-03 7.941012e-04
[1848,] 6.730693e-05 2.007952e-04 2.496019e-05
[1849,] 1.739769e-04 1.503045e-03 8.314445e-04
[1850,] 1.689565e-04 7.289263e-04 3.818596e-04
[1851,] 1.870967e-04 5.695860e-04 3.508570e-04
[1852,] 6.734181e-05 3.917600e-04 3.451891e-05
[1853,] 1.808808e-04 1.192628e-03 7.080641e-04
[1854,] 1.650671e-04 1.210931e-04 4.284538e-05
[1855,] 1.266647e-04 8.425729e-04 1.983658e-04
[1856,] 9.428543e-05 1.446918e-04 2.421046e-05
[1857,] 7.816380e-05 4.055882e-04 4.161863e-05
[1858,] 8.229566e-05 3.255516e-04 4.819736e-05
[1859,] 8.847971e-05 1.128880e-04 2.531021e-05
[1860,] 1.292137e-04 4.568081e-04 1.315303e-04
[1861,] 1.430331e-04 4.053532e-04 1.502955e-04
[1862,] 9.257959e-05 1.168330e-04 2.797116e-05
[1863,] 1.643760e-04 9.930551e-04 4.628312e-04
[1864,] 7.003994e-05 1.349509e-04 1.974625e-05
[1865,] 7.836651e-05 3.514555e-04 4.515440e-05
[1866,] 9.638895e-05 1.305098e-04 3.292639e-05
[1867,] 7.031736e-05 2.110792e-04 2.936809e-05
[1868,] 9.264962e-05 1.576765e-04 3.988774e-05
[1869,] 7.805195e-05 9.640705e-05 2.027573e-05
[1870,] 7.893523e-05 1.724896e-04 3.095439e-05
[1871,] 1.427730e-04 4.004819e-04 1.478452e-04
[1872,] 1.231539e-04 9.429528e-04 1.949744e-04
[1873,] 8.168649e-05 3.459227e-04 4.915783e-05
[1874,] 7.937418e-05 9.268730e-05 2.006665e-05
[1875,] 7.827544e-05 9.188628e-05 1.946809e-05
```
