## Supplementary material for "Characterization of shared and ancestry-specific signals driving complex traits using multi-ancestry fine-mapping": s1_data.bim

```
9	chr9:21491005:C:G	0	21491005	G	C
9	chr9:21491172:G:A	0	21491172	A	G
9	chr9:21491403:AGTACCAGATCCTAAGTGATGTGG:A	0	21491403	A	AGTACCAGATCCTAAGTGATGTGG
9	chr9:21491984:T:C	0	21491984	C	T
9	chr9:21491993:T:C	0	21491993	C	T
9	chr9:21492684:C:G	0	21492684	G	C
9	chr9:21492849:T:C	0	21492849	C	T
9	chr9:21493591:T:C	0	21493591	C	T
9	chr9:21493734:G:A	0	21493734	A	G
9	chr9:21493862:A:G	0	21493862	G	A
9	chr9:21493864:G:T	0	21493864	T	G
9	chr9:21494301:C:T	0	21494301	T	C
9	chr9:21494746:G:A	0	21494746	A	G
9	chr9:21495081:T:C	0	21495081	C	T
9	chr9:21496059:T:C	0	21496059	C	T
9	chr9:21497080:A:G	0	21497080	G	A
9	chr9:21498197:G:A	0	21498197	A	G
9	chr9:21498620:T:C	0	21498620	C	T
9	chr9:21499300:A:C	0	21499300	C	A
9	chr9:21499625:A:C	0	21499625	C	A
9	chr9:21499794:A:G	0	21499794	G	A
9	chr9:21499853:T:G	0	21499853	G	T
9	chr9:21501549:A:G	0	21501549	G	A
9	chr9:21501590:G:A	0	21501590	A	G
9	chr9:21502924:C:T	0	21502924	T	C
9	chr9:21503339:G:A	0	21503339	A	G
9	chr9:21503813:T:G	0	21503813	G	T
9	chr9:21503903:T:C	0	21503903	C	T
9	chr9:21504204:A:G	0	21504204	G	A
9	chr9:21504584:T:C	0	21504584	C	T
9	chr9:21504974:G:A	0	21504974	A	G
9	chr9:21506119:C:T	0	21506119	T	C
9	chr9:21506319:A:G	0	21506319	G	A
9	chr9:21506329:G:A	0	21506329	A	G
9	chr9:21506357:G:T	0	21506357	T	G
9	chr9:21506560:G:T	0	21506560	T	G
9	chr9:21506731:A:T	0	21506731	T	A
9	chr9:21507131:G:C	0	21507131	C	G
9	chr9:21508066:GT:G	0	21508066	G	GT
9	chr9:21508107:C:G	0	21508107	G	C
9	chr9:21508219:T:G	0	21508219	G	T
9	chr9:21508406:A:G	0	21508406	G	A
9	chr9:21508671:AAATAC:A	0	21508671	A	AAATAC
9	chr9:21508691:C:A	0	21508691	A	C
9	chr9:21508725:TTACA:T	0	21508725	T	TTACA
9	chr9:21508762:T:TTTTC	0	21508762	TTTTC	T
9	chr9:21510161:C:A	0	21510161	A	C
9	chr9:21510726:C:T	0	21510726	T	C
9	chr9:21513100:C:T	0	21513100	T	C
9	chr9:21513527:A:G	0	21513527	G	A
9	chr9:21514327:T:C	0	21514327	C	T
9	chr9:21515796:C:A	0	21515796	A	C
9	chr9:21515951:T:C	0	21515951	C	T
9	chr9:21516773:T:C	0	21516773	C	T
9	chr9:21516834:G:A	0	21516834	A	G
9	chr9:21518276:A:G	0	21518276	G	A
9	chr9:21519296:T:A	0	21519296	A	T
9	chr9:21519905:C:A	0	21519905	A	C
9	chr9:21519922:T:C	0	21519922	C	T
9	chr9:21520275:T:C	0	21520275	C	T
9	chr9:21520963:T:C	0	21520963	C	T
9	chr9:21520964:A:G	0	21520964	G	A
9	chr9:21521222:G:A	0	21521222	A	G
9	chr9:21521879:C:G	0	21521879	G	C
9	chr9:21522294:A:G	0	21522294	G	A
9	chr9:21523155:C:T	0	21523155	T	C
9	chr9:21526318:A:C	0	21526318	C	A
9	chr9:21526369:C:T	0	21526369	T	C
9	chr9:21526450:T:C	0	21526450	C	T
9	chr9:21526709:A:G	0	21526709	G	A
9	chr9:21527499:G:A	0	21527499	A	G
9	chr9:21528006:T:G	0	21528006	G	T
9	chr9:21528059:G:T	0	21528059	T	G
9	chr9:21528337:A:T	0	21528337	T	A
9	chr9:21528853:T:C	0	21528853	C	T
9	chr9:21528905:T:C	0	21528905	C	T
9	chr9:21528955:C:A	0	21528955	A	C
9	chr9:21529281:A:C	0	21529281	C	A
9	chr9:21529556:A:AG	0	21529556	AG	A
9	chr9:21530053:T:C	0	21530053	C	T
9	chr9:21530183:C:T	0	21530183	T	C
9	chr9:21530610:G:A	0	21530610	A	G
9	chr9:21530645:T:C	0	21530645	C	T
9	chr9:21531560:A:T	0	21531560	T	A
9	chr9:21531630:C:T	0	21531630	T	C
9	chr9:21531638:C:T	0	21531638	T	C
9	chr9:21532566:C:T	0	21532566	T	C
9	chr9:21533623:A:G	0	21533623	G	A
9	chr9:21533956:A:T	0	21533956	T	A
9	chr9:21534216:C:A	0	21534216	A	C
9	chr9:21534478:A:T	0	21534478	T	A
9	chr9:21534621:A:T	0	21534621	T	A
9	chr9:21534622:T:A	0	21534622	A	T
9	chr9:21534920:A:G	0	21534920	G	A
9	chr9:21535577:G:A	0	21535577	A	G
9	chr9:21535800:T:C	0	21535800	C	T
9	chr9:21535873:T:C	0	21535873	C	T
9	chr9:21536424:T:C	0	21536424	C	T
9	chr9:21536429:C:A	0	21536429	A	C
9	chr9:21536740:G:A	0	21536740	A	G
9	chr9:21536914:A:C	0	21536914	C	A
9	chr9:21537089:A:C	0	21537089	C	A
9	chr9:21539954:GA:G	0	21539954	G	GA
9	chr9:21540553:A:C	0	21540553	C	A
9	chr9:21542135:C:T	0	21542135	T	C
9	chr9:21542209:C:T	0	21542209	T	C
9	chr9:21543204:A:G	0	21543204	G	A
9	chr9:21543445:A:G	0	21543445	G	A
9	chr9:21543476:C:G	0	21543476	G	C
9	chr9:21543939:A:T	0	21543939	T	A
9	chr9:21544101:G:A	0	21544101	A	G
9	chr9:21544551:C:T	0	21544551	T	C
9	chr9:21545778:A:G	0	21545778	G	A
9	chr9:21549639:A:G	0	21549639	G	A
9	chr9:21550888:TCTC:T	0	21550888	T	TCTC
9	chr9:21550960:G:C	0	21550960	C	G
9	chr9:21551514:T:C	0	21551514	C	T
9	chr9:21551615:G:A	0	21551615	A	G
9	chr9:21551648:T:C	0	21551648	C	T
9	chr9:21552053:A:G	0	21552053	G	A
9	chr9:21552596:A:G	0	21552596	G	A
9	chr9:21553005:T:C	0	21553005	C	T
9	chr9:21553179:G:C	0	21553179	C	G
9	chr9:21553298:C:T	0	21553298	T	C
9	chr9:21553877:A:T	0	21553877	T	A
9	chr9:21553981:G:T	0	21553981	T	G
9	chr9:21554458:C:T	0	21554458	T	C
9	chr9:21555284:T:C	0	21555284	C	T
9	chr9:21555446:G:T	0	21555446	T	G
9	chr9:21556882:T:C	0	21556882	C	T
9	chr9:21557407:A:C	0	21557407	C	A
9	chr9:21557902:C:G	0	21557902	G	C
9	chr9:21558031:G:A	0	21558031	A	G
9	chr9:21559012:A:C	0	21559012	C	A
9	chr9:21561530:G:A	0	21561530	A	G
9	chr9:21561810:T:A	0	21561810	A	T
9	chr9:21561969:C:T	0	21561969	T	C
9	chr9:21564789:T:C	0	21564789	C	T
9	chr9:21566441:G:A	0	21566441	A	G
9	chr9:21566731:G:A	0	21566731	A	G
9	chr9:21567652:C:T	0	21567652	T	C
9	chr9:21568121:A:T	0	21568121	T	A
9	chr9:21569856:T:C	0	21569856	C	T
9	chr9:21570353:C:T	0	21570353	T	C
9	chr9:21571468:G:A	0	21571468	A	G
9	chr9:21572209:C:T	0	21572209	T	C
9	chr9:21572716:A:G	0	21572716	G	A
9	chr9:21573017:T:C	0	21573017	C	T
9	chr9:21573050:G:A	0	21573050	A	G
9	chr9:21573444:G:A	0	21573444	A	G
9	chr9:21574195:C:A	0	21574195	A	C
9	chr9:21575702:C:T	0	21575702	T	C
9	chr9:21576701:C:G	0	21576701	G	C
9	chr9:21577194:C:T	0	21577194	T	C
9	chr9:21577871:C:G	0	21577871	G	C
9	chr9:21577971:T:C	0	21577971	C	T
9	chr9:21578618:C:A	0	21578618	A	C
9	chr9:21579038:G:GTA	0	21579038	GTA	G
9	chr9:21579828:A:G	0	21579828	G	A
9	chr9:21579923:A:G	0	21579923	G	A
9	chr9:21580063:T:C	0	21580063	C	T
9	chr9:21581327:T:C	0	21581327	C	T
9	chr9:21581713:G:T	0	21581713	T	G
9	chr9:21581805:T:C	0	21581805	C	T
9	chr9:21582327:T:C	0	21582327	C	T
9	chr9:21583458:T:G	0	21583458	G	T
9	chr9:21584378:G:T	0	21584378	T	G
9	chr9:21584546:T:A	0	21584546	A	T
9	chr9:21585266:C:A	0	21585266	A	C
9	chr9:21586485:T:C	0	21586485	C	T
9	chr9:21587411:G:A	0	21587411	A	G
9	chr9:21587448:C:T	0	21587448	T	C
9	chr9:21588970:G:A	0	21588970	A	G
9	chr9:21591338:C:T	0	21591338	T	C
9	chr9:21591682:C:A	0	21591682	A	C
9	chr9:21592092:T:C	0	21592092	C	T
9	chr9:21592859:A:G	0	21592859	G	A
9	chr9:21593748:A:G	0	21593748	G	A
9	chr9:21595718:T:C	0	21595718	C	T
9	chr9:21596184:G:C	0	21596184	C	G
9	chr9:21597559:A:G	0	21597559	G	A
9	chr9:21598429:A:T	0	21598429	T	A
9	chr9:21599221:C:T	0	21599221	T	C
9	chr9:21601653:C:T	0	21601653	T	C
9	chr9:21602015:T:C	0	21602015	C	T
9	chr9:21602753:A:G	0	21602753	G	A
9	chr9:21603775:C:T	0	21603775	T	C
9	chr9:21604068:A:G	0	21604068	G	A
9	chr9:21604306:G:C	0	21604306	C	G
9	chr9:21604970:A:G	0	21604970	G	A
9	chr9:21606567:C:A	0	21606567	A	C
9	chr9:21606657:A:C	0	21606657	C	A
9	chr9:21607577:T:C	0	21607577	C	T
9	chr9:21608239:G:A	0	21608239	A	G
9	chr9:21608852:G:A	0	21608852	A	G
9	chr9:21608881:A:G	0	21608881	G	A
9	chr9:21609182:C:T	0	21609182	T	C
9	chr9:21609432:G:A	0	21609432	A	G
9	chr9:21609971:GAGGA:G	0	21609971	G	GAGGA
9	chr9:21611119:A:G	0	21611119	G	A
9	chr9:21611257:T:C	0	21611257	C	T
9	chr9:21612411:C:G	0	21612411	G	C
9	chr9:21614840:A:G	0	21614840	G	A
9	chr9:21616162:A:G	0	21616162	G	A
9	chr9:21618045:A:G	0	21618045	G	A
9	chr9:21619203:A:G	0	21619203	G	A
9	chr9:21620607:T:C	0	21620607	C	T
9	chr9:21623280:G:C	0	21623280	C	G
9	chr9:21623339:C:A	0	21623339	A	C
9	chr9:21625007:A:AT	0	21625007	AT	A
9	chr9:21625102:A:T	0	21625102	T	A
9	chr9:21625579:A:G	0	21625579	G	A
9	chr9:21626574:G:T	0	21626574	T	G
9	chr9:21626954:C:T	0	21626954	T	C
9	chr9:21627034:A:G	0	21627034	G	A
9	chr9:21627287:G:C	0	21627287	C	G
9	chr9:21627621:T:C	0	21627621	C	T
9	chr9:21628055:A:T	0	21628055	T	A
9	chr9:21628964:G:A	0	21628964	A	G
9	chr9:21630636:A:G	0	21630636	G	A
9	chr9:21631988:A:G	0	21631988	G	A
9	chr9:21631999:G:A	0	21631999	A	G
9	chr9:21632262:T:C	0	21632262	C	T
9	chr9:21632307:A:G	0	21632307	G	A
9	chr9:21632711:A:G	0	21632711	G	A
9	chr9:21632803:C:T	0	21632803	T	C
9	chr9:21632813:A:G	0	21632813	G	A
9	chr9:21632874:A:G	0	21632874	G	A
9	chr9:21635154:G:A	0	21635154	A	G
9	chr9:21635941:T:C	0	21635941	C	T
9	chr9:21636122:A:G	0	21636122	G	A
9	chr9:21636180:T:G	0	21636180	G	T
9	chr9:21637352:C:G	0	21637352	G	C
9	chr9:21637710:T:C	0	21637710	C	T
9	chr9:21637834:A:G	0	21637834	G	A
9	chr9:21638408:C:T	0	21638408	T	C
9	chr9:21638593:G:A	0	21638593	A	G
9	chr9:21638733:T:G	0	21638733	G	T
9	chr9:21638903:A:G	0	21638903	G	A
9	chr9:21639446:G:A	0	21639446	A	G
9	chr9:21640146:C:T	0	21640146	T	C
9	chr9:21640233:A:G	0	21640233	G	A
9	chr9:21641326:T:G	0	21641326	G	T
9	chr9:21642542:T:G	0	21642542	G	T
9	chr9:21642721:A:G	0	21642721	G	A
9	chr9:21643230:A:C	0	21643230	C	A
9	chr9:21643490:C:T	0	21643490	T	C
9	chr9:21643598:T:C	0	21643598	C	T
9	chr9:21643794:T:C	0	21643794	C	T
9	chr9:21644233:T:C	0	21644233	C	T
9	chr9:21644771:T:A	0	21644771	A	T
9	chr9:21645073:A:T	0	21645073	T	A
9	chr9:21645243:G:T	0	21645243	T	G
9	chr9:21645813:T:A	0	21645813	A	T
9	chr9:21645848:A:T	0	21645848	T	A
9	chr9:21646150:T:C	0	21646150	C	T
9	chr9:21646563:T:C	0	21646563	C	T
9	chr9:21647498:A:C	0	21647498	C	A
9	chr9:21648257:A:G	0	21648257	G	A
9	chr9:21648801:C:T	0	21648801	T	C
9	chr9:21648905:A:G	0	21648905	G	A
9	chr9:21650267:C:T	0	21650267	T	C
9	chr9:21650281:C:CT	0	21650281	CT	C
9	chr9:21650407:G:T	0	21650407	T	G
9	chr9:21650460:G:A	0	21650460	A	G
9	chr9:21650621:C:A	0	21650621	A	C
9	chr9:21650660:C:T	0	21650660	T	C
9	chr9:21651106:A:C	0	21651106	C	A
9	chr9:21651134:G:A	0	21651134	A	G
9	chr9:21651357:G:A	0	21651357	A	G
9	chr9:21651475:C:T	0	21651475	T	C
9	chr9:21651621:T:C	0	21651621	C	T
9	chr9:21651930:T:C	0	21651930	C	T
9	chr9:21652627:T:C	0	21652627	C	T
9	chr9:21652842:G:A	0	21652842	A	G
9	chr9:21652885:G:T	0	21652885	T	G
9	chr9:21653864:A:G	0	21653864	G	A
9	chr9:21653929:A:G	0	21653929	G	A
9	chr9:21653977:T:G	0	21653977	G	T
9	chr9:21654273:C:T	0	21654273	T	C
9	chr9:21654630:T:C	0	21654630	C	T
9	chr9:21654765:G:C	0	21654765	C	G
9	chr9:21655479:G:A	0	21655479	A	G
9	chr9:21655547:T:G	0	21655547	G	T
9	chr9:21656150:C:T	0	21656150	T	C
9	chr9:21656684:G:C	0	21656684	C	G
9	chr9:21656750:G:A	0	21656750	A	G
9	chr9:21657012:A:G	0	21657012	G	A
9	chr9:21658043:G:C	0	21658043	C	G
9	chr9:21658508:C:A	0	21658508	A	C
9	chr9:21658653:A:G	0	21658653	G	A
9	chr9:21659007:G:C	0	21659007	C	G
9	chr9:21659426:G:A	0	21659426	A	G
9	chr9:21659863:A:T	0	21659863	T	A
9	chr9:21659915:A:T	0	21659915	T	A
9	chr9:21659993:G:C	0	21659993	C	G
9	chr9:21660144:A:G	0	21660144	G	A
9	chr9:21660761:G:A	0	21660761	A	G
9	chr9:21661173:C:T	0	21661173	T	C
9	chr9:21661237:G:A	0	21661237	A	G
9	chr9:21661806:GC:G	0	21661806	G	GC
9	chr9:21662081:C:T	0	21662081	T	C
9	chr9:21662242:C:G	0	21662242	G	C
9	chr9:21662344:T:C	0	21662344	C	T
9	chr9:21662579:A:G	0	21662579	G	A
9	chr9:21662607:C:A	0	21662607	A	C
9	chr9:21662684:G:A	0	21662684	A	G
9	chr9:21663041:G:A	0	21663041	A	G
9	chr9:21663052:C:G	0	21663052	G	C
9	chr9:21663656:A:G	0	21663656	G	A
9	chr9:21663698:T:C	0	21663698	C	T
9	chr9:21663845:C:T	0	21663845	T	C
9	chr9:21664624:G:A	0	21664624	A	G
9	chr9:21664644:C:T	0	21664644	T	C
9	chr9:21664825:C:A	0	21664825	A	C
9	chr9:21665064:A:C	0	21665064	C	A
9	chr9:21666411:G:A	0	21666411	A	G
9	chr9:21666467:A:C	0	21666467	C	A
9	chr9:21666949:G:C	0	21666949	C	G
9	chr9:21667374:T:C	0	21667374	C	T
9	chr9:21667675:T:C	0	21667675	C	T
9	chr9:21667763:G:A	0	21667763	A	G
9	chr9:21667865:C:G	0	21667865	G	C
9	chr9:21669793:T:G	0	21669793	G	T
9	chr9:21670462:C:T	0	21670462	T	C
9	chr9:21670558:A:G	0	21670558	G	A
9	chr9:21670655:A:G	0	21670655	G	A
9	chr9:21670659:A:T	0	21670659	T	A
9	chr9:21671122:T:C	0	21671122	C	T
9	chr9:21671192:A:G	0	21671192	G	A
9	chr9:21671322:T:A	0	21671322	A	T
9	chr9:21671394:G:A	0	21671394	A	G
9	chr9:21671397:G:C	0	21671397	C	G
9	chr9:21671721:C:T	0	21671721	T	C
9	chr9:21671749:A:G	0	21671749	G	A
9	chr9:21672011:G:A	0	21672011	A	G
9	chr9:21672576:T:C	0	21672576	C	T
9	chr9:21672614:T:C	0	21672614	C	T
9	chr9:21672770:G:A	0	21672770	A	G
9	chr9:21673154:C:A	0	21673154	A	C
9	chr9:21673227:T:C	0	21673227	C	T
9	chr9:21673751:T:A	0	21673751	A	T
9	chr9:21673878:A:T	0	21673878	T	A
9	chr9:21673898:A:G	0	21673898	G	A
9	chr9:21673926:A:G	0	21673926	G	A
9	chr9:21674148:T:G	0	21674148	G	T
9	chr9:21674950:C:T	0	21674950	T	C
9	chr9:21675362:G:A	0	21675362	A	G
9	chr9:21675464:C:T	0	21675464	T	C
9	chr9:21675717:A:C	0	21675717	C	A
9	chr9:21676043:T:A	0	21676043	A	T
9	chr9:21676274:G:C	0	21676274	C	G
9	chr9:21676296:A:C	0	21676296	C	A
9	chr9:21676884:T:A	0	21676884	A	T
9	chr9:21677314:T:C	0	21677314	C	T
9	chr9:21677460:T:C	0	21677460	C	T
9	chr9:21678023:T:A	0	21678023	A	T
9	chr9:21678322:G:C	0	21678322	C	G
9	chr9:21678560:C:T	0	21678560	T	C
9	chr9:21679153:A:G	0	21679153	G	A
9	chr9:21679189:G:C	0	21679189	C	G
9	chr9:21679639:T:C	0	21679639	C	T
9	chr9:21679765:C:T	0	21679765	T	C
9	chr9:21680393:GT:G	0	21680393	G	GT
9	chr9:21680461:C:T	0	21680461	T	C
9	chr9:21681119:G:A	0	21681119	A	G
9	chr9:21681192:C:T	0	21681192	T	C
9	chr9:21681672:A:G	0	21681672	G	A
9	chr9:21682261:G:C	0	21682261	C	G
9	chr9:21682760:A:G	0	21682760	G	A
9	chr9:21683199:C:A	0	21683199	A	C
9	chr9:21683290:C:A	0	21683290	A	C
9	chr9:21683560:TG:T	0	21683560	T	TG
9	chr9:21683606:A:G	0	21683606	G	A
9	chr9:21683609:T:C	0	21683609	C	T
9	chr9:21683806:T:C	0	21683806	C	T
9	chr9:21683999:T:A	0	21683999	A	T
9	chr9:21684064:A:G	0	21684064	G	A
9	chr9:21684434:G:C	0	21684434	C	G
9	chr9:21684690:C:T	0	21684690	T	C
9	chr9:21684723:G:A	0	21684723	A	G
9	chr9:21685405:G:A	0	21685405	A	G
9	chr9:21688239:A:C	0	21688239	C	A
9	chr9:21689449:A:G	0	21689449	G	A
9	chr9:21690262:T:C	0	21690262	C	T
9	chr9:21690959:T:G	0	21690959	G	T
9	chr9:21691468:A:T	0	21691468	T	A
9	chr9:21691989:G:A	0	21691989	A	G
9	chr9:21692018:G:A	0	21692018	A	G
9	chr9:21693770:T:C	0	21693770	C	T
9	chr9:21693817:G:A	0	21693817	A	G
9	chr9:21693894:T:G	0	21693894	G	T
9	chr9:21694603:T:C	0	21694603	C	T
9	chr9:21694612:AG:A	0	21694612	A	AG
9	chr9:21694665:C:T	0	21694665	T	C
9	chr9:21695894:A:G	0	21695894	G	A
9	chr9:21697690:G:A	0	21697690	A	G
9	chr9:21700260:G:A	0	21700260	A	G
9	chr9:21700410:A:G	0	21700410	G	A
9	chr9:21700531:C:G	0	21700531	G	C
9	chr9:21700933:G:A	0	21700933	A	G
9	chr9:21701006:T:G	0	21701006	G	T
9	chr9:21701535:C:A	0	21701535	A	C
9	chr9:21702123:T:C	0	21702123	C	T
9	chr9:21703052:C:G	0	21703052	G	C
9	chr9:21703290:C:T	0	21703290	T	C
9	chr9:21703818:A:T	0	21703818	T	A
9	chr9:21703861:T:C	0	21703861	C	T
9	chr9:21703948:T:C	0	21703948	C	T
9	chr9:21704499:A:G	0	21704499	G	A
9	chr9:21704874:T:C	0	21704874	C	T
9	chr9:21704912:C:G	0	21704912	G	C
9	chr9:21705000:G:A	0	21705000	A	G
9	chr9:21706501:A:G	0	21706501	G	A
9	chr9:21706572:A:G	0	21706572	G	A
9	chr9:21706796:G:C	0	21706796	C	G
9	chr9:21707373:C:T	0	21707373	T	C
9	chr9:21708784:G:T	0	21708784	T	G
9	chr9:21711638:A:G	0	21711638	G	A
9	chr9:21711676:G:A	0	21711676	A	G
9	chr9:21711736:C:G	0	21711736	G	C
9	chr9:21711802:G:A	0	21711802	A	G
9	chr9:21711816:C:G	0	21711816	G	C
9	chr9:21712194:C:T	0	21712194	T	C
9	chr9:21715891:G:C	0	21715891	C	G
9	chr9:21716638:C:T	0	21716638	T	C
9	chr9:21717355:A:T	0	21717355	T	A
9	chr9:21717600:A:G	0	21717600	G	A
9	chr9:21717877:T:C	0	21717877	C	T
9	chr9:21718194:T:C	0	21718194	C	T
9	chr9:21718298:T:G	0	21718298	G	T
9	chr9:21718459:C:T	0	21718459	T	C
9	chr9:21718480:A:G	0	21718480	G	A
9	chr9:21718993:A:G	0	21718993	G	A
9	chr9:21719280:G:A	0	21719280	A	G
9	chr9:21719376:G:A	0	21719376	A	G
9	chr9:21719508:T:C	0	21719508	C	T
9	chr9:21720109:C:A	0	21720109	A	C
9	chr9:21720226:C:G	0	21720226	G	C
9	chr9:21720482:G:T	0	21720482	T	G
9	chr9:21721586:C:A	0	21721586	A	C
9	chr9:21721715:G:A	0	21721715	A	G
9	chr9:21722196:G:A	0	21722196	A	G
9	chr9:21722454:T:C	0	21722454	C	T
9	chr9:21723266:T:TA	0	21723266	TA	T
9	chr9:21724898:G:A	0	21724898	A	G
9	chr9:21725150:G:A	0	21725150	A	G
9	chr9:21725431:G:T	0	21725431	T	G
9	chr9:21725650:A:G	0	21725650	G	A
9	chr9:21725766:C:G	0	21725766	G	C
9	chr9:21725963:T:C	0	21725963	C	T
9	chr9:21726491:A:G	0	21726491	G	A
9	chr9:21727209:A:C	0	21727209	C	A
9	chr9:21727226:A:G	0	21727226	G	A
9	chr9:21727694:G:A	0	21727694	A	G
9	chr9:21727703:G:A	0	21727703	A	G
9	chr9:21727719:C:T	0	21727719	T	C
9	chr9:21727800:C:T	0	21727800	T	C
9	chr9:21728008:G:A	0	21728008	A	G
9	chr9:21728292:C:T	0	21728292	T	C
9	chr9:21728391:T:C	0	21728391	C	T
9	chr9:21728407:G:A	0	21728407	A	G
9	chr9:21728684:T:C	0	21728684	C	T
9	chr9:21729328:C:G	0	21729328	G	C
9	chr9:21729384:G:A	0	21729384	A	G
9	chr9:21730903:A:T	0	21730903	T	A
9	chr9:21731448:A:G	0	21731448	G	A
9	chr9:21731587:C:T	0	21731587	T	C
9	chr9:21731612:T:C	0	21731612	C	T
9	chr9:21731868:G:C	0	21731868	C	G
9	chr9:21731901:GA:G	0	21731901	G	GA
9	chr9:21732467:C:T	0	21732467	T	C
9	chr9:21732545:C:A	0	21732545	A	C
9	chr9:21732913:G:A	0	21732913	A	G
9	chr9:21733000:C:G	0	21733000	G	C
9	chr9:21733009:T:C	0	21733009	C	T
9	chr9:21733114:G:T	0	21733114	T	G
9	chr9:21733205:C:G	0	21733205	G	C
9	chr9:21733645:T:A	0	21733645	A	T
9	chr9:21733707:G:A	0	21733707	A	G
9	chr9:21734349:G:A	0	21734349	A	G
9	chr9:21734481:G:C	0	21734481	C	G
9	chr9:21734834:G:A	0	21734834	A	G
9	chr9:21734837:C:T	0	21734837	T	C
9	chr9:21735882:T:C	0	21735882	C	T
9	chr9:21736018:C:T	0	21736018	T	C
9	chr9:21736021:T:A	0	21736021	A	T
9	chr9:21736053:C:T	0	21736053	T	C
9	chr9:21736275:A:G	0	21736275	G	A
9	chr9:21737150:C:T	0	21737150	T	C
9	chr9:21737823:A:G	0	21737823	G	A
9	chr9:21737917:A:G	0	21737917	G	A
9	chr9:21738134:T:A	0	21738134	A	T
9	chr9:21740071:G:A	0	21740071	A	G
9	chr9:21740633:T:C	0	21740633	C	T
9	chr9:21741198:C:T	0	21741198	T	C
9	chr9:21741798:T:C	0	21741798	C	T
9	chr9:21741986:C:T	0	21741986	T	C
9	chr9:21741994:A:C	0	21741994	C	A
9	chr9:21742817:T:G	0	21742817	G	T
9	chr9:21743383:AC:A	0	21743383	A	AC
9	chr9:21743394:C:A	0	21743394	A	C
9	chr9:21743459:A:G	0	21743459	G	A
9	chr9:21743651:G:A	0	21743651	A	G
9	chr9:21744303:AC:A	0	21744303	A	AC
9	chr9:21744803:C:T	0	21744803	T	C
9	chr9:21745121:T:A	0	21745121	A	T
9	chr9:21745413:G:A	0	21745413	A	G
9	chr9:21745757:T:C	0	21745757	C	T
9	chr9:21745991:T:C	0	21745991	C	T
9	chr9:21746108:C:A	0	21746108	A	C
9	chr9:21746397:T:C	0	21746397	C	T
9	chr9:21746420:T:C	0	21746420	C	T
9	chr9:21746497:C:A	0	21746497	A	C
9	chr9:21746797:A:G	0	21746797	G	A
9	chr9:21746977:A:T	0	21746977	T	A
9	chr9:21747312:G:A	0	21747312	A	G
9	chr9:21747421:C:T	0	21747421	T	C
9	chr9:21747673:G:A	0	21747673	A	G
9	chr9:21747860:C:T	0	21747860	T	C
9	chr9:21748074:G:A	0	21748074	A	G
9	chr9:21748333:T:C	0	21748333	C	T
9	chr9:21748963:G:A	0	21748963	A	G
9	chr9:21749664:T:C	0	21749664	C	T
9	chr9:21750070:A:G	0	21750070	G	A
9	chr9:21750076:A:G	0	21750076	G	A
9	chr9:21750268:G:A	0	21750268	A	G
9	chr9:21750885:C:T	0	21750885	T	C
9	chr9:21751963:A:G	0	21751963	G	A
9	chr9:21753139:G:A	0	21753139	A	G
9	chr9:21754227:C:G	0	21754227	G	C
9	chr9:21754948:T:C	0	21754948	C	T
9	chr9:21755031:A:T	0	21755031	T	A
9	chr9:21755267:C:G	0	21755267	G	C
9	chr9:21755895:A:C	0	21755895	C	A
9	chr9:21756090:C:T	0	21756090	T	C
9	chr9:21757433:C:T	0	21757433	T	C
9	chr9:21757591:T:C	0	21757591	C	T
9	chr9:21757917:T:A	0	21757917	A	T
9	chr9:21758769:G:A	0	21758769	A	G
9	chr9:21759892:C:T	0	21759892	T	C
9	chr9:21760397:C:G	0	21760397	G	C
9	chr9:21760592:AG:A	0	21760592	A	AG
9	chr9:21761323:T:C	0	21761323	C	T
9	chr9:21762743:G:A	0	21762743	A	G
9	chr9:21763749:G:A	0	21763749	A	G
9	chr9:21763995:G:A	0	21763995	A	G
9	chr9:21764087:C:A	0	21764087	A	C
9	chr9:21764135:CT:C	0	21764135	C	CT
9	chr9:21765331:C:T	0	21765331	T	C
9	chr9:21768052:A:G	0	21768052	G	A
9	chr9:21769413:G:A	0	21769413	A	G
9	chr9:21769790:T:A	0	21769790	A	T
9	chr9:21769870:T:C	0	21769870	C	T
9	chr9:21769898:G:A	0	21769898	A	G
9	chr9:21770710:T:C	0	21770710	C	T
9	chr9:21770952:T:C	0	21770952	C	T
9	chr9:21771242:T:C	0	21771242	C	T
9	chr9:21771757:A:G	0	21771757	G	A
9	chr9:21772038:G:A	0	21772038	A	G
9	chr9:21772268:T:C	0	21772268	C	T
9	chr9:21772585:C:A	0	21772585	A	C
9	chr9:21773168:C:G	0	21773168	G	C
9	chr9:21773223:A:G	0	21773223	G	A
9	chr9:21773348:C:T	0	21773348	T	C
9	chr9:21773941:G:C	0	21773941	C	G
9	chr9:21774165:A:G	0	21774165	G	A
9	chr9:21774168:C:G	0	21774168	G	C
9	chr9:21774468:T:C	0	21774468	C	T
9	chr9:21775062:A:G	0	21775062	G	A
9	chr9:21775343:C:G	0	21775343	G	C
9	chr9:21775493:G:A	0	21775493	A	G
9	chr9:21775509:A:G	0	21775509	G	A
9	chr9:21775958:G:A	0	21775958	A	G
9	chr9:21776160:T:C	0	21776160	C	T
9	chr9:21776632:G:A	0	21776632	A	G
9	chr9:21776715:T:C	0	21776715	C	T
9	chr9:21777597:G:A	0	21777597	A	G
9	chr9:21778661:G:A	0	21778661	A	G
9	chr9:21778712:T:C	0	21778712	C	T
9	chr9:21778977:A:C	0	21778977	C	A
9	chr9:21780038:T:C	0	21780038	C	T
9	chr9:21782165:G:A	0	21782165	A	G
9	chr9:21782820:T:A	0	21782820	A	T
9	chr9:21783408:T:C	0	21783408	C	T
9	chr9:21783918:C:G	0	21783918	G	C
9	chr9:21784226:T:C	0	21784226	C	T
9	chr9:21785019:C:T	0	21785019	T	C
9	chr9:21785494:A:C	0	21785494	C	A
9	chr9:21785661:C:T	0	21785661	T	C
9	chr9:21785849:G:A	0	21785849	A	G
9	chr9:21785895:C:T	0	21785895	T	C
9	chr9:21785966:A:G	0	21785966	G	A
9	chr9:21786070:A:G	0	21786070	G	A
9	chr9:21786292:A:G	0	21786292	G	A
9	chr9:21786305:C:T	0	21786305	T	C
9	chr9:21786968:A:T	0	21786968	T	A
9	chr9:21787263:C:T	0	21787263	T	C
9	chr9:21787522:G:A	0	21787522	A	G
9	chr9:21787810:C:T	0	21787810	T	C
9	chr9:21788082:T:G	0	21788082	G	T
9	chr9:21788524:A:G	0	21788524	G	A
9	chr9:21788878:T:C	0	21788878	C	T
9	chr9:21789124:G:A	0	21789124	A	G
9	chr9:21790068:A:G	0	21790068	G	A
9	chr9:21790143:G:C	0	21790143	C	G
9	chr9:21790564:G:A	0	21790564	A	G
9	chr9:21790756:A:T	0	21790756	T	A
9	chr9:21791313:T:A	0	21791313	A	T
9	chr9:21792259:T:C	0	21792259	C	T
9	chr9:21793674:C:A	0	21793674	A	C
9	chr9:21794360:T:C	0	21794360	C	T
9	chr9:21795075:C:G	0	21795075	G	C
9	chr9:21795097:T:G	0	21795097	G	T
9	chr9:21795194:A:G	0	21795194	G	A
9	chr9:21795662:A:G	0	21795662	G	A
9	chr9:21795683:T:G	0	21795683	G	T
9	chr9:21796106:C:A	0	21796106	A	C
9	chr9:21796221:G:A	0	21796221	A	G
9	chr9:21797136:C:T	0	21797136	T	C
9	chr9:21797187:G:A	0	21797187	A	G
9	chr9:21802323:G:A	0	21802323	A	G
9	chr9:21803881:C:A	0	21803881	A	C
9	chr9:21804618:A:G	0	21804618	G	A
9	chr9:21804694:A:G	0	21804694	G	A
9	chr9:21804704:CAA:C	0	21804704	C	CAA
9	chr9:21807995:A:G	0	21807995	G	A
9	chr9:21808914:C:T	0	21808914	T	C
9	chr9:21809078:T:A	0	21809078	A	T
9	chr9:21811028:T:C	0	21811028	C	T
9	chr9:21811155:A:G	0	21811155	G	A
9	chr9:21811442:A:G	0	21811442	G	A
9	chr9:21811534:C:G	0	21811534	G	C
9	chr9:21812317:G:A	0	21812317	A	G
9	chr9:21812721:C:T	0	21812721	T	C
9	chr9:21813242:T:C	0	21813242	C	T
9	chr9:21813304:A:C	0	21813304	C	A
9	chr9:21813719:C:T	0	21813719	T	C
9	chr9:21813766:G:A	0	21813766	A	G
9	chr9:21813771:G:T	0	21813771	T	G
9	chr9:21815798:C:T	0	21815798	T	C
9	chr9:21816529:A:G	0	21816529	G	A
9	chr9:21816574:G:A	0	21816574	A	G
9	chr9:21816638:T:C	0	21816638	C	T
9	chr9:21816759:G:A	0	21816759	A	G
9	chr9:21817755:A:G	0	21817755	G	A
9	chr9:21817778:T:C	0	21817778	C	T
9	chr9:21818675:A:G	0	21818675	G	A
9	chr9:21819723:T:G	0	21819723	G	T
9	chr9:21822484:G:A	0	21822484	A	G
9	chr9:21823953:T:C	0	21823953	C	T
9	chr9:21824707:T:C	0	21824707	C	T
9	chr9:21824883:C:T	0	21824883	T	C
9	chr9:21825076:T:C	0	21825076	C	T
9	chr9:21825947:G:GA	0	21825947	GA	G
9	chr9:21825997:A:G	0	21825997	G	A
9	chr9:21826464:C:T	0	21826464	T	C
9	chr9:21826539:G:A	0	21826539	A	G
9	chr9:21827407:A:G	0	21827407	G	A
9	chr9:21829605:T:A	0	21829605	A	T
9	chr9:21830158:A:G	0	21830158	G	A
9	chr9:21830954:A:AATGAGAT	0	21830954	AATGAGAT	A
9	chr9:21831630:A:G	0	21831630	G	A
9	chr9:21832743:A:G	0	21832743	G	A
9	chr9:21833047:T:C	0	21833047	C	T
9	chr9:21833339:T:C	0	21833339	C	T
9	chr9:21833660:A:G	0	21833660	G	A
9	chr9:21834211:T:C	0	21834211	C	T
9	chr9:21837145:GT:G	0	21837145	G	GT
9	chr9:21838146:A:G	0	21838146	G	A
9	chr9:21839189:A:T	0	21839189	T	A
9	chr9:21840194:C:G	0	21840194	G	C
9	chr9:21840299:A:G	0	21840299	G	A
9	chr9:21840388:C:T	0	21840388	T	C
9	chr9:21840761:A:G	0	21840761	G	A
9	chr9:21840778:G:A	0	21840778	A	G
9	chr9:21840835:G:T	0	21840835	T	G
9	chr9:21840843:C:T	0	21840843	T	C
9	chr9:21842155:G:A	0	21842155	A	G
9	chr9:21842226:G:A	0	21842226	A	G
9	chr9:21842734:A:G	0	21842734	G	A
9	chr9:21843737:A:G	0	21843737	G	A
9	chr9:21843843:A:G	0	21843843	G	A
9	chr9:21844644:A:G	0	21844644	G	A
9	chr9:21845309:A:G	0	21845309	G	A
9	chr9:21845739:G:C	0	21845739	C	G
9	chr9:21846286:A:G	0	21846286	G	A
9	chr9:21846328:C:T	0	21846328	T	C
9	chr9:21846728:A:G	0	21846728	G	A
9	chr9:21848532:G:A	0	21848532	A	G
9	chr9:21848745:C:A	0	21848745	A	C
9	chr9:21849067:A:T	0	21849067	T	A
9	chr9:21850045:C:G	0	21850045	G	C
9	chr9:21851506:C:G	0	21851506	G	C
9	chr9:21851778:G:A	0	21851778	A	G
9	chr9:21851839:C:A	0	21851839	A	C
9	chr9:21852182:G:T	0	21852182	T	G
9	chr9:21852192:T:C	0	21852192	C	T
9	chr9:21853222:T:C	0	21853222	C	T
9	chr9:21853340:A:G	0	21853340	G	A
9	chr9:21854200:A:G	0	21854200	G	A
9	chr9:21854741:C:T	0	21854741	T	C
9	chr9:21855097:G:T	0	21855097	T	G
9	chr9:21855688:G:A	0	21855688	A	G
9	chr9:21856662:G:C	0	21856662	C	G
9	chr9:21856686:A:G	0	21856686	G	A
9	chr9:21857245:A:G	0	21857245	G	A
9	chr9:21857304:C:T	0	21857304	T	C
9	chr9:21858393:G:C	0	21858393	C	G
9	chr9:21858451:A:G	0	21858451	G	A
9	chr9:21862550:G:A	0	21862550	A	G
9	chr9:21864536:A:G	0	21864536	G	A
9	chr9:21866314:C:G	0	21866314	G	C
9	chr9:21868758:C:T	0	21868758	T	C
9	chr9:21872219:T:C	0	21872219	C	T
9	chr9:21874554:G:A	0	21874554	A	G
9	chr9:21876408:A:G	0	21876408	G	A
9	chr9:21877176:A:G	0	21877176	G	A
9	chr9:21877986:A:C	0	21877986	C	A
9	chr9:21884553:A:G	0	21884553	G	A
9	chr9:21885636:C:T	0	21885636	T	C
9	chr9:21886508:C:T	0	21886508	T	C
9	chr9:21886768:A:G	0	21886768	G	A
9	chr9:21887032:A:G	0	21887032	G	A
9	chr9:21889251:C:T	0	21889251	T	C
9	chr9:21893824:A:C	0	21893824	C	A
9	chr9:21894300:C:G	0	21894300	G	C
9	chr9:21894392:C:T	0	21894392	T	C
9	chr9:21894496:G:A	0	21894496	A	G
9	chr9:21894992:G:A	0	21894992	A	G
9	chr9:21895158:T:C	0	21895158	C	T
9	chr9:21895186:C:A	0	21895186	A	C
9	chr9:21896293:C:A	0	21896293	A	C
9	chr9:21896420:A:T	0	21896420	T	A
9	chr9:21900731:G:A	0	21900731	A	G
9	chr9:21900978:A:G	0	21900978	G	A
9	chr9:21901027:G:C	0	21901027	C	G
9	chr9:21901129:C:G	0	21901129	G	C
9	chr9:21901264:A:G	0	21901264	G	A
9	chr9:21901619:C:A	0	21901619	A	C
9	chr9:21902355:C:A	0	21902355	A	C
9	chr9:21903144:C:A	0	21903144	A	C
9	chr9:21905380:C:T	0	21905380	T	C
9	chr9:21905430:A:G	0	21905430	G	A
9	chr9:21905633:GT:G	0	21905633	G	GT
9	chr9:21908793:C:CT	0	21908793	CT	C
9	chr9:21910699:A:G	0	21910699	G	A
9	chr9:21912626:T:C	0	21912626	C	T
9	chr9:21916190:C:G	0	21916190	G	C
9	chr9:21918862:A:AC	0	21918862	AC	A
9	chr9:21922551:A:T	0	21922551	T	A
9	chr9:21923280:A:G	0	21923280	G	A
9	chr9:21925759:G:GC	0	21925759	GC	G
9	chr9:21925856:T:G	0	21925856	G	T
9	chr9:21926919:C:A	0	21926919	A	C
9	chr9:21927328:A:G	0	21927328	G	A
9	chr9:21928655:G:A	0	21928655	A	G
9	chr9:21929591:G:T	0	21929591	T	G
9	chr9:21929667:G:A	0	21929667	A	G
9	chr9:21930148:G:C	0	21930148	C	G
9	chr9:21930304:C:A	0	21930304	A	C
9	chr9:21930506:G:A	0	21930506	A	G
9	chr9:21931643:G:T	0	21931643	T	G
9	chr9:21935808:G:A	0	21935808	A	G
9	chr9:21937352:T:C	0	21937352	C	T
9	chr9:21939307:T:C	0	21939307	C	T
9	chr9:21940589:C:A	0	21940589	A	C
9	chr9:21940706:GATTC:G	0	21940706	G	GATTC
9	chr9:21941386:A:G	0	21941386	G	A
9	chr9:21944628:C:T	0	21944628	T	C
9	chr9:21944819:A:G	0	21944819	G	A
9	chr9:21946323:C:T	0	21946323	T	C
9	chr9:21947473:G:C	0	21947473	C	G
9	chr9:21947886:T:A	0	21947886	A	T
9	chr9:21948377:C:T	0	21948377	T	C
9	chr9:21949528:T:G	0	21949528	G	T
9	chr9:21949529:T:A	0	21949529	A	T
9	chr9:21950447:C:T	0	21950447	T	C
9	chr9:21950453:T:C	0	21950453	C	T
9	chr9:21950669:C:T	0	21950669	T	C
9	chr9:21950781:A:T	0	21950781	T	A
9	chr9:21950783:A:G	0	21950783	G	A
9	chr9:21950880:G:A	0	21950880	A	G
9	chr9:21952825:A:T	0	21952825	T	A
9	chr9:21952927:C:T	0	21952927	T	C
9	chr9:21953138:G:A	0	21953138	A	G
9	chr9:21953323:A:T	0	21953323	T	A
9	chr9:21955670:G:A	0	21955670	A	G
9	chr9:21956079:A:G	0	21956079	G	A
9	chr9:21956471:A:G	0	21956471	G	A
9	chr9:21956493:G:A	0	21956493	A	G
9	chr9:21958525:T:C	0	21958525	C	T
9	chr9:21959752:T:C	0	21959752	C	T
9	chr9:21961228:A:T	0	21961228	T	A
9	chr9:21961604:G:T	0	21961604	T	G
9	chr9:21962017:ATGTTGT:A	0	21962017	A	ATGTTGT
9	chr9:21962025:AG:A	0	21962025	A	AG
9	chr9:21962302:C:T	0	21962302	T	C
9	chr9:21964464:T:A	0	21964464	A	T
9	chr9:21965233:C:G	0	21965233	G	C
9	chr9:21966222:G:A	0	21966222	A	G
9	chr9:21966528:C:G	0	21966528	G	C
9	chr9:21968200:C:G	0	21968200	G	C
9	chr9:21970428:A:G	0	21970428	G	A
9	chr9:21973858:T:C	0	21973858	C	T
9	chr9:21974219:A:G	0	21974219	G	A
9	chr9:21975018:C:T	0	21975018	T	C
9	chr9:21978980:C:T	0	21978980	T	C
9	chr9:21979205:G:A	0	21979205	A	G
9	chr9:21980152:A:G	0	21980152	G	A
9	chr9:21980898:G:A	0	21980898	A	G
9	chr9:21980900:A:G	0	21980900	G	A
9	chr9:21980903:G:A	0	21980903	A	G
9	chr9:21983915:T:C	0	21983915	C	T
9	chr9:21984662:A:C	0	21984662	C	A
9	chr9:21986848:T:A	0	21986848	A	T
9	chr9:21987875:T:A	0	21987875	A	T
9	chr9:21988897:C:T	0	21988897	T	C
9	chr9:21989478:T:C	0	21989478	C	T
9	chr9:21990458:C:T	0	21990458	T	C
9	chr9:21991372:C:T	0	21991372	T	C
9	chr9:21991753:C:G	0	21991753	G	C
9	chr9:21992853:C:A	0	21992853	A	C
9	chr9:21993049:G:A	0	21993049	A	G
9	chr9:21993965:T:C	0	21993965	C	T
9	chr9:21995883:C:T	0	21995883	T	C
9	chr9:21995942:T:A	0	21995942	A	T
9	chr9:21996781:G:A	0	21996781	A	G
9	chr9:21996864:G:A	0	21996864	A	G
9	chr9:21997016:T:A	0	21997016	A	T
9	chr9:21998036:G:A	0	21998036	A	G
9	chr9:21998140:T:G	0	21998140	G	T
9	chr9:21998758:C:G	0	21998758	G	C
9	chr9:21998892:AAC:A	0	21998892	A	AAC
9	chr9:21999801:C:T	0	21999801	T	C
9	chr9:22000248:T:C	0	22000248	C	T
9	chr9:22000771:C:G	0	22000771	G	C
9	chr9:22000842:G:A	0	22000842	A	G
9	chr9:22002317:T:C	0	22002317	C	T
9	chr9:22002865:T:C	0	22002865	C	T
9	chr9:22003368:G:A	0	22003368	A	G
9	chr9:22006274:G:T	0	22006274	T	G
9	chr9:22006349:C:T	0	22006349	T	C
9	chr9:22007188:C:T	0	22007188	T	C
9	chr9:22008027:G:T	0	22008027	T	G
9	chr9:22008505:A:T	0	22008505	T	A
9	chr9:22009699:G:C	0	22009699	C	G
9	chr9:22010413:A:G	0	22010413	G	A
9	chr9:22011478:A:G	0	22011478	G	A
9	chr9:22011643:G:A	0	22011643	A	G
9	chr9:22012052:T:C	0	22012052	C	T
9	chr9:22012230:G:A	0	22012230	A	G
9	chr9:22012423:G:A	0	22012423	A	G
9	chr9:22012442:C:T	0	22012442	T	C
9	chr9:22013412:G:T	0	22013412	T	G
9	chr9:22013806:C:T	0	22013806	T	C
9	chr9:22015998:C:T	0	22015998	T	C
9	chr9:22016511:C:G	0	22016511	G	C
9	chr9:22017102:G:T	0	22017102	T	G
9	chr9:22017837:C:A	0	22017837	A	C
9	chr9:22018782:T:A	0	22018782	A	T
9	chr9:22019130:A:G	0	22019130	G	A
9	chr9:22019157:T:C	0	22019157	C	T
9	chr9:22019674:G:C	0	22019674	C	G
9	chr9:22019733:A:G	0	22019733	G	A
9	chr9:22020494:G:A	0	22020494	A	G
9	chr9:22020758:T:C	0	22020758	C	T
9	chr9:22021426:A:G	0	22021426	G	A
9	chr9:22021738:G:C	0	22021738	C	G
9	chr9:22022377:C:T	0	22022377	T	C
9	chr9:22024024:A:T	0	22024024	T	A
9	chr9:22024967:A:G	0	22024967	G	A
9	chr9:22025241:C:G	0	22025241	G	C
9	chr9:22025494:G:A	0	22025494	A	G
9	chr9:22025886:C:T	0	22025886	T	C
9	chr9:22026078:T:C	0	22026078	C	T
9	chr9:22026484:A:G	0	22026484	G	A
9	chr9:22027403:G:A	0	22027403	A	G
9	chr9:22027552:C:T	0	22027552	T	C
9	chr9:22028213:CAT:C	0	22028213	C	CAT
9	chr9:22028407:C:A	0	22028407	A	C
9	chr9:22029081:G:A	0	22029081	A	G
9	chr9:22029446:G:A	0	22029446	A	G
9	chr9:22029548:T:C	0	22029548	C	T
9	chr9:22030028:C:T	0	22030028	T	C
9	chr9:22030439:A:G	0	22030439	G	A
9	chr9:22031006:G:A	0	22031006	A	G
9	chr9:22032120:A:G	0	22032120	G	A
9	chr9:22032794:T:C	0	22032794	C	T
9	chr9:22032842:T:C	0	22032842	C	T
9	chr9:22033825:C:T	0	22033825	T	C
9	chr9:22034720:G:A	0	22034720	A	G
9	chr9:22036113:G:T	0	22036113	T	G
9	chr9:22036368:C:T	0	22036368	T	C
9	chr9:22037072:T:A	0	22037072	A	T
9	chr9:22039427:C:T	0	22039427	T	C
9	chr9:22041999:C:G	0	22041999	G	C
9	chr9:22043613:C:T	0	22043613	T	C
9	chr9:22043820:T:C	0	22043820	C	T
9	chr9:22043927:A:G	0	22043927	G	A
9	chr9:22044060:G:A	0	22044060	A	G
9	chr9:22044123:C:T	0	22044123	T	C
9	chr9:22044787:G:A	0	22044787	A	G
9	chr9:22045318:C:T	0	22045318	T	C
9	chr9:22045654:C:T	0	22045654	T	C
9	chr9:22046710:AG:A	0	22046710	A	AG
9	chr9:22047855:T:C	0	22047855	C	T
9	chr9:22048392:C:T	0	22048392	T	C
9	chr9:22048415:G:A	0	22048415	A	G
9	chr9:22048719:G:A	0	22048719	A	G
9	chr9:22049657:G:A	0	22049657	A	G
9	chr9:22049846:A:G	0	22049846	G	A
9	chr9:22049892:TA:T	0	22049892	T	TA
9	chr9:22050614:A:G	0	22050614	G	A
9	chr9:22050899:A:G	0	22050899	G	A
9	chr9:22051296:A:G	0	22051296	G	A
9	chr9:22051671:G:C	0	22051671	C	G
9	chr9:22052735:T:C	0	22052735	C	T
9	chr9:22053688:A:G	0	22053688	G	A
9	chr9:22053710:A:G	0	22053710	G	A
9	chr9:22053896:G:A	0	22053896	A	G
9	chr9:22054041:C:T	0	22054041	T	C
9	chr9:22054165:A:G	0	22054165	G	A
9	chr9:22054357:G:A	0	22054357	A	G
9	chr9:22054691:T:C	0	22054691	C	T
9	chr9:22054822:G:A	0	22054822	A	G
9	chr9:22055049:A:G	0	22055049	G	A
9	chr9:22055951:T:G	0	22055951	G	T
9	chr9:22056296:T:C	0	22056296	C	T
9	chr9:22056500:G:A	0	22056500	A	G
9	chr9:22059903:A:G	0	22059903	G	A
9	chr9:22059906:T:C	0	22059906	C	T
9	chr9:22060137:A:G	0	22060137	G	A
9	chr9:22060834:G:A	0	22060834	A	G
9	chr9:22061563:C:A	0	22061563	A	C
9	chr9:22061615:A:G	0	22061615	G	A
9	chr9:22062135:G:T	0	22062135	T	G
9	chr9:22063020:G:C	0	22063020	C	G
9	chr9:22063339:A:G	0	22063339	G	A
9	chr9:22064392:G:A	0	22064392	A	G
9	chr9:22064466:A:G	0	22064466	G	A
9	chr9:22065003:C:G	0	22065003	G	C
9	chr9:22065658:G:C	0	22065658	C	G
9	chr9:22066364:T:A	0	22066364	A	T
9	chr9:22067005:G:A	0	22067005	A	G
9	chr9:22067277:T:A	0	22067277	A	T
9	chr9:22067594:A:G	0	22067594	G	A
9	chr9:22067831:G:A	0	22067831	A	G
9	chr9:22068075:G:A	0	22068075	A	G
9	chr9:22068653:G:A	0	22068653	A	G
9	chr9:22071751:C:T	0	22071751	T	C
9	chr9:22071752:G:A	0	22071752	A	G
9	chr9:22072265:A:G	0	22072265	G	A
9	chr9:22072720:A:G	0	22072720	G	A
9	chr9:22073335:T:A	0	22073335	A	T
9	chr9:22075460:T:G	0	22075460	G	T
9	chr9:22076945:A:G	0	22076945	G	A
9	chr9:22077261:ATTTAAAGTATTT:A	0	22077261	A	ATTTAAAGTATTT
9	chr9:22077328:T:C	0	22077328	C	T
9	chr9:22079021:G:C	0	22079021	C	G
9	chr9:22079436:C:T	0	22079436	T	C
9	chr9:22079727:CTT:C	0	22079727	C	CTT
9	chr9:22081398:G:T	0	22081398	T	G
9	chr9:22081797:A:G	0	22081797	G	A
9	chr9:22082341:G:A	0	22082341	A	G
9	chr9:22083405:C:T	0	22083405	T	C
9	chr9:22084311:C:T	0	22084311	T	C
9	chr9:22085599:T:C	0	22085599	C	T
9	chr9:22086884:T:C	0	22086884	C	T
9	chr9:22087474:T:C	0	22087474	C	T
9	chr9:22088261:C:T	0	22088261	T	C
9	chr9:22089914:T:C	0	22089914	C	T
9	chr9:22090267:C:G	0	22090267	G	C
9	chr9:22090417:C:T	0	22090417	T	C
9	chr9:22090522:G:A	0	22090522	A	G
9	chr9:22090531:C:G	0	22090531	G	C
9	chr9:22090812:C:T	0	22090812	T	C
9	chr9:22090936:C:T	0	22090936	T	C
9	chr9:22090937:T:G	0	22090937	G	T
9	chr9:22091070:C:T	0	22091070	T	C
9	chr9:22091674:T:G	0	22091674	G	T
9	chr9:22091732:T:C	0	22091732	C	T
9	chr9:22092258:G:A	0	22092258	A	G
9	chr9:22092884:C:G	0	22092884	G	C
9	chr9:22096056:A:G	0	22096056	G	A
9	chr9:22098575:A:G	0	22098575	G	A
9	chr9:22098620:A:G	0	22098620	G	A
9	chr9:22099941:T:A	0	22099941	A	T
9	chr9:22101121:C:T	0	22101121	T	C
9	chr9:22101268:T:TTTA	0	22101268	TTTA	T
9	chr9:22101406:GATAA:G	0	22101406	G	GATAA
9	chr9:22102438:G:A	0	22102438	A	G
9	chr9:22103342:T:G	0	22103342	G	T
9	chr9:22105928:T:C	0	22105928	C	T
9	chr9:22106732:T:A	0	22106732	A	T
9	chr9:22107239:A:T	0	22107239	T	A
9	chr9:22108070:C:T	0	22108070	T	C
9	chr9:22108943:A:G	0	22108943	G	A
9	chr9:22110132:T:C	0	22110132	C	T
9	chr9:22111451:C:T	0	22111451	T	C
9	chr9:22112242:A:C	0	22112242	C	A
9	chr9:22112428:A:G	0	22112428	G	A
9	chr9:22112600:T:C	0	22112600	C	T
9	chr9:22113929:A:T	0	22113929	T	A
9	chr9:22114069:A:G	0	22114069	G	A
9	chr9:22114470:G:C	0	22114470	C	G
9	chr9:22115027:A:G	0	22115027	G	A
9	chr9:22115106:C:A	0	22115106	A	C
9	chr9:22115287:T:C	0	22115287	C	T
9	chr9:22115960:A:G	0	22115960	G	A
9	chr9:22116047:A:G	0	22116047	G	A
9	chr9:22116221:T:C	0	22116221	C	T
9	chr9:22119129:G:A	0	22119129	A	G
9	chr9:22121350:A:T	0	22121350	T	A
9	chr9:22124141:A:T	0	22124141	T	A
9	chr9:22124451:A:G	0	22124451	G	A
9	chr9:22124478:A:G	0	22124478	G	A
9	chr9:22124505:A:T	0	22124505	T	A
9	chr9:22124631:A:G	0	22124631	G	A
9	chr9:22125504:G:C	0	22125504	C	G
9	chr9:22125914:C:T	0	22125914	T	C
9	chr9:22127614:C:T	0	22127614	T	C
9	chr9:22127642:G:A	0	22127642	A	G
9	chr9:22127884:A:G	0	22127884	G	A
9	chr9:22128710:C:G	0	22128710	G	C
9	chr9:22130066:A:G	0	22130066	G	A
9	chr9:22130390:A:T	0	22130390	T	A
9	chr9:22130975:A:T	0	22130975	T	A
9	chr9:22131203:A:G	0	22131203	G	A
9	chr9:22132077:A:G	0	22132077	G	A
9	chr9:22132699:T:C	0	22132699	C	T
9	chr9:22132730:A:G	0	22132730	G	A
9	chr9:22132879:T:C	0	22132879	C	T
9	chr9:22133252:G:A	0	22133252	A	G
9	chr9:22133646:T:C	0	22133646	C	T
9	chr9:22133717:T:C	0	22133717	C	T
9	chr9:22133985:T:C	0	22133985	C	T
9	chr9:22134069:G:A	0	22134069	A	G
9	chr9:22134095:T:C	0	22134095	C	T
9	chr9:22134652:A:C	0	22134652	C	A
9	chr9:22136441:G:C	0	22136441	C	G
9	chr9:22137686:T:G	0	22137686	G	T
9	chr9:22138106:A:G	0	22138106	G	A
9	chr9:22138459:C:G	0	22138459	G	C
9	chr9:22138763:T:C	0	22138763	C	T
9	chr9:22139221:G:A	0	22139221	A	G
9	chr9:22140679:A:T	0	22140679	T	A
9	chr9:22140822:G:A	0	22140822	A	G
9	chr9:22141035:G:A	0	22141035	A	G
9	chr9:22141553:G:T	0	22141553	T	G
9	chr9:22141876:C:T	0	22141876	T	C
9	chr9:22142757:T:C	0	22142757	C	T
9	chr9:22142908:G:A	0	22142908	A	G
9	chr9:22142957:A:C	0	22142957	C	A
9	chr9:22143006:T:C	0	22143006	C	T
9	chr9:22143372:T:A	0	22143372	A	T
9	chr9:22143378:T:C	0	22143378	C	T
9	chr9:22143571:A:T	0	22143571	T	A
9	chr9:22144256:T:A	0	22144256	A	T
9	chr9:22144277:C:G	0	22144277	G	C
9	chr9:22144306:C:A	0	22144306	A	C
9	chr9:22144317:C:T	0	22144317	T	C
9	chr9:22144531:T:G	0	22144531	G	T
9	chr9:22144641:T:A	0	22144641	A	T
9	chr9:22145695:A:G	0	22145695	G	A
9	chr9:22146605:T:C	0	22146605	C	T
9	chr9:22147126:T:C	0	22147126	C	T
9	chr9:22148703:A:G	0	22148703	G	A
9	chr9:22150793:C:T	0	22150793	T	C
9	chr9:22151140:G:A	0	22151140	A	G
9	chr9:22151466:G:A	0	22151466	A	G
9	chr9:22153266:T:C	0	22153266	C	T
9	chr9:22153361:A:G	0	22153361	G	A
9	chr9:22153664:A:G	0	22153664	G	A
9	chr9:22153715:A:T	0	22153715	T	A
9	chr9:22154010:T:C	0	22154010	C	T
9	chr9:22155076:G:A	0	22155076	A	G
9	chr9:22155091:G:A	0	22155091	A	G
9	chr9:22157520:T:G	0	22157520	G	T
9	chr9:22158169:T:A	0	22158169	A	T
9	chr9:22158440:CT:C	0	22158440	C	CT
9	chr9:22158599:G:A	0	22158599	A	G
9	chr9:22158773:G:A	0	22158773	A	G
9	chr9:22158925:C:T	0	22158925	T	C
9	chr9:22159205:AC:A	0	22159205	A	AC
9	chr9:22159417:C:T	0	22159417	T	C
9	chr9:22159900:G:A	0	22159900	A	G
9	chr9:22160088:C:T	0	22160088	T	C
9	chr9:22161885:G:A	0	22161885	A	G
9	chr9:22162062:A:G	0	22162062	G	A
9	chr9:22162194:T:G	0	22162194	G	T
9	chr9:22162239:C:T	0	22162239	T	C
9	chr9:22162561:G:A	0	22162561	A	G
9	chr9:22164046:C:G	0	22164046	G	C
9	chr9:22165270:T:C	0	22165270	C	T
9	chr9:22165584:C:T	0	22165584	T	C
9	chr9:22166462:A:T	0	22166462	T	A
9	chr9:22166474:TA:T	0	22166474	T	TA
9	chr9:22166972:A:T	0	22166972	T	A
9	chr9:22167456:G:A	0	22167456	A	G
9	chr9:22168129:C:T	0	22168129	T	C
9	chr9:22168465:T:A	0	22168465	A	T
9	chr9:22169701:T:C	0	22169701	C	T
9	chr9:22172260:A:T	0	22172260	T	A
9	chr9:22172781:T:C	0	22172781	C	T
9	chr9:22172894:T:C	0	22172894	C	T
9	chr9:22173076:T:A	0	22173076	A	T
9	chr9:22173079:T:C	0	22173079	C	T
9	chr9:22173398:A:T	0	22173398	T	A
9	chr9:22173408:C:T	0	22173408	T	C
9	chr9:22173500:T:G	0	22173500	G	T
9	chr9:22173677:A:G	0	22173677	G	A
9	chr9:22174106:C:T	0	22174106	T	C
9	chr9:22174713:G:A	0	22174713	A	G
9	chr9:22175189:G:C	0	22175189	C	G
9	chr9:22175307:A:C	0	22175307	C	A
9	chr9:22176561:G:T	0	22176561	T	G
9	chr9:22177072:A:C	0	22177072	C	A
9	chr9:22177528:G:T	0	22177528	T	G
9	chr9:22177568:A:G	0	22177568	G	A
9	chr9:22177944:AG:A	0	22177944	A	AG
9	chr9:22180265:A:C	0	22180265	C	A
9	chr9:22180330:T:C	0	22180330	C	T
9	chr9:22180592:T:G	0	22180592	G	T
9	chr9:22181188:A:G	0	22181188	G	A
9	chr9:22181678:A:T	0	22181678	T	A
9	chr9:22181932:A:G	0	22181932	G	A
9	chr9:22182185:C:T	0	22182185	T	C
9	chr9:22182940:A:G	0	22182940	G	A
9	chr9:22183782:C:T	0	22183782	T	C
9	chr9:22183917:C:T	0	22183917	T	C
9	chr9:22184389:T:C	0	22184389	C	T
9	chr9:22184675:C:T	0	22184675	T	C
9	chr9:22185253:G:A	0	22185253	A	G
9	chr9:22185657:C:T	0	22185657	T	C
9	chr9:22187075:G:T	0	22187075	T	G
9	chr9:22187386:A:T	0	22187386	T	A
9	chr9:22187460:G:T	0	22187460	T	G
9	chr9:22188040:G:A	0	22188040	A	G
9	chr9:22188084:A:G	0	22188084	G	A
9	chr9:22188375:C:A	0	22188375	A	C
9	chr9:22188475:A:C	0	22188475	C	A
9	chr9:22188568:A:C	0	22188568	C	A
9	chr9:22189627:C:T	0	22189627	T	C
9	chr9:22189717:C:T	0	22189717	T	C
9	chr9:22190002:C:G	0	22190002	G	C
9	chr9:22190975:G:A	0	22190975	A	G
9	chr9:22191190:T:C	0	22191190	C	T
9	chr9:22192594:C:T	0	22192594	T	C
9	chr9:22192841:C:T	0	22192841	T	C
9	chr9:22192937:C:T	0	22192937	T	C
9	chr9:22193923:G:A	0	22193923	A	G
9	chr9:22194536:C:T	0	22194536	T	C
9	chr9:22194884:C:T	0	22194884	T	C
9	chr9:22195063:T:C	0	22195063	C	T
9	chr9:22195357:T:C	0	22195357	C	T
9	chr9:22195773:C:T	0	22195773	T	C
9	chr9:22196724:T:G	0	22196724	G	T
9	chr9:22196864:A:G	0	22196864	G	A
9	chr9:22197151:A:G	0	22197151	G	A
9	chr9:22197351:C:T	0	22197351	T	C
9	chr9:22197791:T:G	0	22197791	G	T
9	chr9:22198465:C:T	0	22198465	T	C
9	chr9:22199475:G:C	0	22199475	C	G
9	chr9:22200520:C:G	0	22200520	G	C
9	chr9:22200568:T:A	0	22200568	A	T
9	chr9:22200808:G:A	0	22200808	A	G
9	chr9:22201037:T:A	0	22201037	A	T
9	chr9:22201587:C:T	0	22201587	T	C
9	chr9:22202152:G:A	0	22202152	A	G
9	chr9:22202866:G:A	0	22202866	A	G
9	chr9:22203027:G:A	0	22203027	A	G
9	chr9:22205244:T:A	0	22205244	A	T
9	chr9:22205247:A:G	0	22205247	G	A
9	chr9:22207256:A:T	0	22207256	T	A
9	chr9:22210052:A:G	0	22210052	G	A
9	chr9:22211204:T:G	0	22211204	G	T
9	chr9:22213864:C:T	0	22213864	T	C
9	chr9:22214284:C:T	0	22214284	T	C
9	chr9:22216239:T:C	0	22216239	C	T
9	chr9:22216702:A:C	0	22216702	C	A
9	chr9:22219182:C:A	0	22219182	A	C
9	chr9:22219366:C:T	0	22219366	T	C
9	chr9:22219776:A:G	0	22219776	G	A
9	chr9:22220335:A:T	0	22220335	T	A
9	chr9:22221081:C:T	0	22221081	T	C
9	chr9:22221548:C:T	0	22221548	T	C
9	chr9:22223011:C:T	0	22223011	T	C
9	chr9:22223070:T:C	0	22223070	C	T
9	chr9:22223449:T:A	0	22223449	A	T
9	chr9:22223515:T:G	0	22223515	G	T
9	chr9:22223667:G:A	0	22223667	A	G
9	chr9:22223883:C:T	0	22223883	T	C
9	chr9:22223910:T:C	0	22223910	C	T
9	chr9:22225196:C:G	0	22225196	G	C
9	chr9:22225463:C:T	0	22225463	T	C
9	chr9:22225466:AC:A	0	22225466	A	AC
9	chr9:22225556:T:C	0	22225556	C	T
9	chr9:22225570:T:C	0	22225570	C	T
9	chr9:22227288:C:G	0	22227288	G	C
9	chr9:22227462:A:T	0	22227462	T	A
9	chr9:22228035:C:A	0	22228035	A	C
9	chr9:22228561:C:T	0	22228561	T	C
9	chr9:22228757:C:T	0	22228757	T	C
9	chr9:22229964:G:A	0	22229964	A	G
9	chr9:22230092:T:G	0	22230092	G	T
9	chr9:22230547:C:T	0	22230547	T	C
9	chr9:22233512:C:A	0	22233512	A	C
9	chr9:22234670:A:G	0	22234670	G	A
9	chr9:22234937:T:G	0	22234937	G	T
9	chr9:22236474:G:C	0	22236474	C	G
9	chr9:22237617:G:A	0	22237617	A	G
9	chr9:22238596:G:T	0	22238596	T	G
9	chr9:22238763:TA:T	0	22238763	T	TA
9	chr9:22240983:C:T	0	22240983	T	C
9	chr9:22241297:G:A	0	22241297	A	G
9	chr9:22241416:A:T	0	22241416	T	A
9	chr9:22241890:G:C	0	22241890	C	G
9	chr9:22242482:C:A	0	22242482	A	C
9	chr9:22244295:T:C	0	22244295	C	T
9	chr9:22244334:G:A	0	22244334	A	G
9	chr9:22244944:T:A	0	22244944	A	T
9	chr9:22245424:G:A	0	22245424	A	G
9	chr9:22246307:T:A	0	22246307	A	T
9	chr9:22246586:C:A	0	22246586	A	C
9	chr9:22246795:A:G	0	22246795	G	A
9	chr9:22248869:C:T	0	22248869	T	C
9	chr9:22248971:C:G	0	22248971	G	C
9	chr9:22249350:TAC:T	0	22249350	T	TAC
9	chr9:22252251:C:T	0	22252251	T	C
9	chr9:22252990:C:T	0	22252990	T	C
9	chr9:22256112:C:A	0	22256112	A	C
9	chr9:22256667:G:A	0	22256667	A	G
9	chr9:22257010:A:G	0	22257010	G	A
9	chr9:22258083:A:T	0	22258083	T	A
9	chr9:22258283:G:C	0	22258283	C	G
9	chr9:22258775:A:G	0	22258775	G	A
9	chr9:22259422:A:G	0	22259422	G	A
9	chr9:22261318:C:T	0	22261318	T	C
9	chr9:22261911:G:T	0	22261911	T	G
9	chr9:22263377:T:C	0	22263377	C	T
9	chr9:22265428:G:T	0	22265428	T	G
9	chr9:22265513:T:C	0	22265513	C	T
9	chr9:22265677:C:T	0	22265677	T	C
9	chr9:22266092:T:C	0	22266092	C	T
9	chr9:22267986:G:A	0	22267986	A	G
9	chr9:22268360:T:C	0	22268360	C	T
9	chr9:22268371:A:C	0	22268371	C	A
9	chr9:22269262:T:C	0	22269262	C	T
9	chr9:22272807:T:C	0	22272807	C	T
9	chr9:22272867:G:A	0	22272867	A	G
9	chr9:22273382:C:G	0	22273382	G	C
9	chr9:22276080:C:T	0	22276080	T	C
9	chr9:22277170:T:C	0	22277170	C	T
9	chr9:22277903:A:G	0	22277903	G	A
9	chr9:22278101:T:C	0	22278101	C	T
9	chr9:22279270:A:G	0	22279270	G	A
9	chr9:22280690:T:C	0	22280690	C	T
9	chr9:22283154:C:G	0	22283154	G	C
9	chr9:22286905:A:G	0	22286905	G	A
9	chr9:22287609:G:A	0	22287609	A	G
9	chr9:22288405:G:A	0	22288405	A	G
9	chr9:22288828:T:G	0	22288828	G	T
9	chr9:22289142:A:C	0	22289142	C	A
9	chr9:22289421:C:T	0	22289421	T	C
9	chr9:22290692:C:T	0	22290692	T	C
9	chr9:22290905:G:T	0	22290905	T	G
9	chr9:22291215:C:T	0	22291215	T	C
9	chr9:22291932:C:A	0	22291932	A	C
9	chr9:22292274:C:G	0	22292274	G	C
9	chr9:22293167:G:T	0	22293167	T	G
9	chr9:22293347:T:C	0	22293347	C	T
9	chr9:22293805:G:A	0	22293805	A	G
9	chr9:22295254:A:G	0	22295254	G	A
9	chr9:22295797:C:T	0	22295797	T	C
9	chr9:22295838:G:T	0	22295838	T	G
9	chr9:22295849:G:A	0	22295849	A	G
9	chr9:22297155:T:C	0	22297155	C	T
9	chr9:22297709:G:A	0	22297709	A	G
9	chr9:22297925:G:T	0	22297925	T	G
9	chr9:22298404:C:T	0	22298404	T	C
9	chr9:22298438:G:C	0	22298438	C	G
9	chr9:22298531:G:A	0	22298531	A	G
9	chr9:22298572:CCTT:C	0	22298572	C	CCTT
9	chr9:22298584:G:A	0	22298584	A	G
9	chr9:22298592:G:C	0	22298592	C	G
9	chr9:22300247:T:C	0	22300247	C	T
9	chr9:22300494:C:T	0	22300494	T	C
9	chr9:22301054:C:T	0	22301054	T	C
9	chr9:22301093:T:A	0	22301093	A	T
9	chr9:22301384:G:T	0	22301384	T	G
9	chr9:22302155:C:T	0	22302155	T	C
9	chr9:22302428:T:C	0	22302428	C	T
9	chr9:22302799:C:T	0	22302799	T	C
9	chr9:22303271:T:C	0	22303271	C	T
9	chr9:22303466:A:T	0	22303466	T	A
9	chr9:22303834:C:T	0	22303834	T	C
9	chr9:22304046:T:C	0	22304046	C	T
9	chr9:22304231:G:A	0	22304231	A	G
9	chr9:22305011:C:T	0	22305011	T	C
9	chr9:22305193:A:G	0	22305193	G	A
9	chr9:22305888:G:A	0	22305888	A	G
9	chr9:22306393:T:C	0	22306393	C	T
9	chr9:22307496:T:C	0	22307496	C	T
9	chr9:22308835:T:A	0	22308835	A	T
9	chr9:22310987:C:T	0	22310987	T	C
9	chr9:22314883:A:T	0	22314883	T	A
9	chr9:22314954:T:C	0	22314954	C	T
9	chr9:22316091:C:T	0	22316091	T	C
9	chr9:22316602:G:A	0	22316602	A	G
9	chr9:22317149:A:G	0	22317149	G	A
9	chr9:22317744:A:G	0	22317744	G	A
9	chr9:22318967:T:C	0	22318967	C	T
9	chr9:22319729:G:A	0	22319729	A	G
9	chr9:22320471:T:C	0	22320471	C	T
9	chr9:22321235:G:A	0	22321235	A	G
9	chr9:22322250:CCAAAT:C	0	22322250	C	CCAAAT
9	chr9:22322431:C:T	0	22322431	T	C
9	chr9:22322679:A:G	0	22322679	G	A
9	chr9:22323163:C:T	0	22323163	T	C
9	chr9:22325461:A:C	0	22325461	C	A
9	chr9:22326934:T:C	0	22326934	C	T
9	chr9:22328195:C:T	0	22328195	T	C
9	chr9:22329714:C:T	0	22329714	T	C
9	chr9:22329864:G:A	0	22329864	A	G
9	chr9:22330416:A:G	0	22330416	G	A
9	chr9:22330425:T:G	0	22330425	G	T
9	chr9:22330616:A:T	0	22330616	T	A
9	chr9:22331033:T:G	0	22331033	G	T
9	chr9:22331419:G:T	0	22331419	T	G
9	chr9:22332570:A:G	0	22332570	G	A
9	chr9:22332704:G:A	0	22332704	A	G
9	chr9:22332999:G:A	0	22332999	A	G
9	chr9:22333579:T:C	0	22333579	C	T
9	chr9:22334146:T:G	0	22334146	G	T
9	chr9:22334337:G:A	0	22334337	A	G
9	chr9:22336435:G:A	0	22336435	A	G
9	chr9:22337198:T:C	0	22337198	C	T
9	chr9:22337324:T:C	0	22337324	C	T
9	chr9:22338129:C:T	0	22338129	T	C
9	chr9:22338190:G:T	0	22338190	T	G
9	chr9:22338571:G:A	0	22338571	A	G
9	chr9:22338575:A:G	0	22338575	G	A
9	chr9:22338794:A:T	0	22338794	T	A
9	chr9:22339145:C:T	0	22339145	T	C
9	chr9:22339158:ATTGAT:A	0	22339158	A	ATTGAT
9	chr9:22340927:G:GA	0	22340927	GA	G
9	chr9:22341667:A:G	0	22341667	G	A
9	chr9:22342374:A:G	0	22342374	G	A
9	chr9:22342524:C:G	0	22342524	G	C
9	chr9:22345330:T:C	0	22345330	C	T
9	chr9:22345668:C:T	0	22345668	T	C
9	chr9:22345790:A:G	0	22345790	G	A
9	chr9:22346106:G:T	0	22346106	T	G
9	chr9:22346919:CA:C	0	22346919	C	CA
9	chr9:22347179:C:A	0	22347179	A	C
9	chr9:22347545:C:G	0	22347545	G	C
9	chr9:22352315:G:T	0	22352315	T	G
9	chr9:22352344:A:T	0	22352344	T	A
9	chr9:22353340:TC:T	0	22353340	T	TC
9	chr9:22354772:C:T	0	22354772	T	C
9	chr9:22354808:T:A	0	22354808	A	T
9	chr9:22354830:G:A	0	22354830	A	G
9	chr9:22356188:G:A	0	22356188	A	G
9	chr9:22356515:T:C	0	22356515	C	T
9	chr9:22358390:A:G	0	22358390	G	A
9	chr9:22358975:G:A	0	22358975	A	G
9	chr9:22360388:T:C	0	22360388	C	T
9	chr9:22361550:T:C	0	22361550	C	T
9	chr9:22362105:T:G	0	22362105	G	T
9	chr9:22363003:T:C	0	22363003	C	T
9	chr9:22363308:C:T	0	22363308	T	C
9	chr9:22363443:T:C	0	22363443	C	T
9	chr9:22363884:C:T	0	22363884	T	C
9	chr9:22364081:G:A	0	22364081	A	G
9	chr9:22364574:T:A	0	22364574	A	T
9	chr9:22365566:G:A	0	22365566	A	G
9	chr9:22365773:G:T	0	22365773	T	G
9	chr9:22366015:A:G	0	22366015	G	A
9	chr9:22366016:T:C	0	22366016	C	T
9	chr9:22366219:A:G	0	22366219	G	A
9	chr9:22366368:A:G	0	22366368	G	A
9	chr9:22366890:G:A	0	22366890	A	G
9	chr9:22368122:C:T	0	22368122	T	C
9	chr9:22369401:A:G	0	22369401	G	A
9	chr9:22369542:A:G	0	22369542	G	A
9	chr9:22369655:G:C	0	22369655	C	G
9	chr9:22370746:G:A	0	22370746	A	G
9	chr9:22370902:A:C	0	22370902	C	A
9	chr9:22371043:G:A	0	22371043	A	G
9	chr9:22371057:G:C	0	22371057	C	G
9	chr9:22371904:T:A	0	22371904	A	T
9	chr9:22372785:G:T	0	22372785	T	G
9	chr9:22372818:C:T	0	22372818	T	C
9	chr9:22372941:G:A	0	22372941	A	G
9	chr9:22372964:T:C	0	22372964	C	T
9	chr9:22373458:C:T	0	22373458	T	C
9	chr9:22374033:C:T	0	22374033	T	C
9	chr9:22375436:A:G	0	22375436	G	A
9	chr9:22376806:C:T	0	22376806	T	C
9	chr9:22377056:A:G	0	22377056	G	A
9	chr9:22377936:G:A	0	22377936	A	G
9	chr9:22377967:G:A	0	22377967	A	G
9	chr9:22378132:GT:G	0	22378132	G	GT
9	chr9:22378432:G:A	0	22378432	A	G
9	chr9:22379220:T:G	0	22379220	G	T
9	chr9:22379371:C:T	0	22379371	T	C
9	chr9:22380029:G:A	0	22380029	A	G
9	chr9:22380444:A:G	0	22380444	G	A
9	chr9:22380611:A:G	0	22380611	G	A
9	chr9:22381733:C:T	0	22381733	T	C
9	chr9:22381876:G:A	0	22381876	A	G
9	chr9:22382413:A:G	0	22382413	G	A
9	chr9:22382450:C:T	0	22382450	T	C
9	chr9:22382637:T:C	0	22382637	C	T
9	chr9:22382901:A:C	0	22382901	C	A
9	chr9:22383059:G:A	0	22383059	A	G
9	chr9:22383495:C:G	0	22383495	G	C
9	chr9:22384229:A:C	0	22384229	C	A
9	chr9:22385190:G:T	0	22385190	T	G
9	chr9:22385356:A:G	0	22385356	G	A
9	chr9:22386426:A:G	0	22386426	G	A
9	chr9:22387799:G:A	0	22387799	A	G
9	chr9:22390605:A:G	0	22390605	G	A
9	chr9:22391703:A:G	0	22391703	G	A
9	chr9:22391925:C:T	0	22391925	T	C
9	chr9:22392165:A:T	0	22392165	T	A
9	chr9:22394964:T:G	0	22394964	G	T
9	chr9:22395039:A:C	0	22395039	C	A
9	chr9:22395331:G:A	0	22395331	A	G
9	chr9:22395405:C:T	0	22395405	T	C
9	chr9:22395571:G:A	0	22395571	A	G
9	chr9:22396338:G:T	0	22396338	T	G
9	chr9:22396935:G:T	0	22396935	T	G
9	chr9:22397162:A:G	0	22397162	G	A
9	chr9:22399010:C:G	0	22399010	G	C
9	chr9:22399694:T:C	0	22399694	C	T
9	chr9:22400796:T:C	0	22400796	C	T
9	chr9:22401041:T:C	0	22401041	C	T
9	chr9:22401414:T:C	0	22401414	C	T
9	chr9:22403505:C:G	0	22403505	G	C
9	chr9:22404196:T:C	0	22404196	C	T
9	chr9:22404682:C:T	0	22404682	T	C
9	chr9:22406161:T:C	0	22406161	C	T
9	chr9:22407213:A:T	0	22407213	T	A
9	chr9:22410721:C:A	0	22410721	A	C
9	chr9:22411655:C:T	0	22411655	T	C
9	chr9:22411724:A:G	0	22411724	G	A
9	chr9:22412459:A:T	0	22412459	T	A
9	chr9:22412571:G:A	0	22412571	A	G
9	chr9:22412949:G:A	0	22412949	A	G
9	chr9:22413178:G:T	0	22413178	T	G
9	chr9:22413705:A:C	0	22413705	C	A
9	chr9:22413940:A:G	0	22413940	G	A
9	chr9:22415214:TG:T	0	22415214	T	TG
9	chr9:22415303:T:C	0	22415303	C	T
9	chr9:22415627:T:A	0	22415627	A	T
9	chr9:22416539:G:A	0	22416539	A	G
9	chr9:22417017:G:A	0	22417017	A	G
9	chr9:22417162:G:C	0	22417162	C	G
9	chr9:22417553:G:A	0	22417553	A	G
9	chr9:22417779:G:A	0	22417779	A	G
9	chr9:22418736:C:T	0	22418736	T	C
9	chr9:22420039:T:C	0	22420039	C	T
9	chr9:22420836:C:T	0	22420836	T	C
9	chr9:22421554:C:T	0	22421554	T	C
9	chr9:22421928:C:T	0	22421928	T	C
9	chr9:22422150:G:A	0	22422150	A	G
9	chr9:22422288:T:C	0	22422288	C	T
9	chr9:22423819:A:G	0	22423819	G	A
9	chr9:22424481:A:T	0	22424481	T	A
9	chr9:22424724:A:G	0	22424724	G	A
9	chr9:22426540:G:A	0	22426540	A	G
9	chr9:22426565:A:G	0	22426565	G	A
9	chr9:22427594:G:A	0	22427594	A	G
9	chr9:22428154:T:A	0	22428154	A	T
9	chr9:22428242:A:C	0	22428242	C	A
9	chr9:22428346:T:C	0	22428346	C	T
9	chr9:22428673:A:C	0	22428673	C	A
9	chr9:22428734:A:G	0	22428734	G	A
9	chr9:22429372:C:T	0	22429372	T	C
9	chr9:22430805:G:A	0	22430805	A	G
9	chr9:22431173:G:A	0	22431173	A	G
9	chr9:22431930:C:T	0	22431930	T	C
9	chr9:22432777:CT:C	0	22432777	C	CT
9	chr9:22433784:C:T	0	22433784	T	C
9	chr9:22433836:G:A	0	22433836	A	G
9	chr9:22433896:A:G	0	22433896	G	A
9	chr9:22433904:C:T	0	22433904	T	C
9	chr9:22434229:C:A	0	22434229	A	C
9	chr9:22434317:C:A	0	22434317	A	C
9	chr9:22434724:G:A	0	22434724	A	G
9	chr9:22434920:A:G	0	22434920	G	A
9	chr9:22435335:T:C	0	22435335	C	T
9	chr9:22435506:T:C	0	22435506	C	T
9	chr9:22435726:C:A	0	22435726	A	C
9	chr9:22436431:A:C	0	22436431	C	A
9	chr9:22436525:C:G	0	22436525	G	C
9	chr9:22436968:G:A	0	22436968	A	G
9	chr9:22437629:G:A	0	22437629	A	G
9	chr9:22439048:T:C	0	22439048	C	T
9	chr9:22439406:G:A	0	22439406	A	G
9	chr9:22439464:AT:A	0	22439464	A	AT
9	chr9:22439560:T:C	0	22439560	C	T
9	chr9:22439782:A:G	0	22439782	G	A
9	chr9:22439850:A:G	0	22439850	G	A
9	chr9:22441135:C:A	0	22441135	A	C
9	chr9:22442147:T:G	0	22442147	G	T
9	chr9:22442257:A:T	0	22442257	T	A
9	chr9:22442364:A:G	0	22442364	G	A
9	chr9:22442658:G:A	0	22442658	A	G
9	chr9:22442782:C:G	0	22442782	G	C
9	chr9:22442889:T:C	0	22442889	C	T
9	chr9:22443764:A:G	0	22443764	G	A
9	chr9:22443876:T:C	0	22443876	C	T
9	chr9:22444549:C:T	0	22444549	T	C
9	chr9:22446696:G:T	0	22446696	T	G
9	chr9:22446752:C:T	0	22446752	T	C
9	chr9:22447656:T:A	0	22447656	A	T
9	chr9:22447908:C:T	0	22447908	T	C
9	chr9:22448847:C:CT	0	22448847	CT	C
9	chr9:22449910:T:C	0	22449910	C	T
9	chr9:22450567:T:C	0	22450567	C	T
9	chr9:22450725:C:T	0	22450725	T	C
9	chr9:22451032:G:A	0	22451032	A	G
9	chr9:22454029:G:A	0	22454029	A	G
9	chr9:22454151:G:A	0	22454151	A	G
9	chr9:22454796:G:A	0	22454796	A	G
9	chr9:22454906:A:C	0	22454906	C	A
9	chr9:22455893:A:C	0	22455893	C	A
9	chr9:22456297:G:A	0	22456297	A	G
9	chr9:22456629:T:C	0	22456629	C	T
9	chr9:22457109:G:A	0	22457109	A	G
9	chr9:22458192:C:T	0	22458192	T	C
9	chr9:22458645:C:T	0	22458645	T	C
9	chr9:22458701:A:G	0	22458701	G	A
9	chr9:22458898:C:G	0	22458898	G	C
9	chr9:22458981:G:A	0	22458981	A	G
9	chr9:22459084:G:C	0	22459084	C	G
9	chr9:22459775:C:A	0	22459775	A	C
9	chr9:22460096:C:A	0	22460096	A	C
9	chr9:22460134:T:G	0	22460134	G	T
9	chr9:22461525:C:T	0	22461525	T	C
9	chr9:22462384:A:G	0	22462384	G	A
9	chr9:22462780:A:T	0	22462780	T	A
9	chr9:22462881:G:C	0	22462881	C	G
9	chr9:22462966:G:A	0	22462966	A	G
9	chr9:22463202:A:G	0	22463202	G	A
9	chr9:22463906:T:A	0	22463906	A	T
9	chr9:22464661:T:C	0	22464661	C	T
9	chr9:22466006:C:A	0	22466006	A	C
9	chr9:22466172:A:G	0	22466172	G	A
9	chr9:22466792:A:G	0	22466792	G	A
9	chr9:22467276:A:G	0	22467276	G	A
9	chr9:22467510:A:T	0	22467510	T	A
9	chr9:22467697:A:G	0	22467697	G	A
9	chr9:22468302:C:T	0	22468302	T	C
9	chr9:22469464:C:T	0	22469464	T	C
9	chr9:22469599:T:TG	0	22469599	TG	T
9	chr9:22469861:C:G	0	22469861	G	C
9	chr9:22470057:T:C	0	22470057	C	T
9	chr9:22471419:A:G	0	22471419	G	A
9	chr9:22471833:T:C	0	22471833	C	T
9	chr9:22472069:C:T	0	22472069	T	C
9	chr9:22472209:A:G	0	22472209	G	A
9	chr9:22472290:G:T	0	22472290	T	G
9	chr9:22472339:A:T	0	22472339	T	A
9	chr9:22472797:T:C	0	22472797	C	T
9	chr9:22473190:T:C	0	22473190	C	T
9	chr9:22473933:T:C	0	22473933	C	T
9	chr9:22474191:A:G	0	22474191	G	A
9	chr9:22474885:A:G	0	22474885	G	A
9	chr9:22475582:T:C	0	22475582	C	T
9	chr9:22475834:A:G	0	22475834	G	A
9	chr9:22477135:C:T	0	22477135	T	C
9	chr9:22477221:T:G	0	22477221	G	T
9	chr9:22479103:T:C	0	22479103	C	T
9	chr9:22481287:C:T	0	22481287	T	C
9	chr9:22481754:T:A	0	22481754	A	T
9	chr9:22482706:T:C	0	22482706	C	T
9	chr9:22482707:G:A	0	22482707	A	G
9	chr9:22483349:TA:T	0	22483349	T	TA
9	chr9:22484703:G:A	0	22484703	A	G
9	chr9:22484936:A:G	0	22484936	G	A
9	chr9:22485226:A:G	0	22485226	G	A
9	chr9:22485959:A:C	0	22485959	C	A
9	chr9:22486566:T:C	0	22486566	C	T
9	chr9:22487769:C:T	0	22487769	T	C
9	chr9:22487837:C:G	0	22487837	G	C
9	chr9:22490687:A:T	0	22490687	T	A
9	chr9:22490744:T:C	0	22490744	C	T
9	chr9:22490888:T:C	0	22490888	C	T
9	chr9:22491565:C:T	0	22491565	T	C
9	chr9:22493235:A:G	0	22493235	G	A
9	chr9:22493285:T:C	0	22493285	C	T
9	chr9:22493301:T:A	0	22493301	A	T
9	chr9:22493587:T:C	0	22493587	C	T
9	chr9:22493724:C:G	0	22493724	G	C
9	chr9:22493922:A:C	0	22493922	C	A
9	chr9:22494362:G:C	0	22494362	C	G
9	chr9:22494538:A:T	0	22494538	T	A
9	chr9:22495006:G:A	0	22495006	A	G
9	chr9:22495035:G:A	0	22495035	A	G
9	chr9:22495201:C:T	0	22495201	T	C
9	chr9:22496203:G:A	0	22496203	A	G
9	chr9:22504466:T:C	0	22504466	C	T
9	chr9:22504606:T:G	0	22504606	G	T
9	chr9:22504927:G:A	0	22504927	A	G
9	chr9:22505105:G:A	0	22505105	A	G
9	chr9:22505194:T:C	0	22505194	C	T
9	chr9:22506723:T:C	0	22506723	C	T
9	chr9:22507126:G:A	0	22507126	A	G
9	chr9:22507131:T:C	0	22507131	C	T
9	chr9:22507380:G:A	0	22507380	A	G
9	chr9:22507830:G:A	0	22507830	A	G
9	chr9:22508101:T:C	0	22508101	C	T
9	chr9:22508383:C:T	0	22508383	T	C
9	chr9:22508808:C:T	0	22508808	T	C
9	chr9:22509013:G:A	0	22509013	A	G
9	chr9:22509070:G:T	0	22509070	T	G
9	chr9:22509912:C:A	0	22509912	A	C
9	chr9:22512263:C:T	0	22512263	T	C
9	chr9:22513121:T:A	0	22513121	A	T
9	chr9:22513286:A:G	0	22513286	G	A
9	chr9:22513320:G:A	0	22513320	A	G
9	chr9:22513556:GA:G	0	22513556	G	GA
9	chr9:22513683:A:G	0	22513683	G	A
9	chr9:22513842:T:C	0	22513842	C	T
9	chr9:22513911:C:CA	0	22513911	CA	C
9	chr9:22513989:C:G	0	22513989	G	C
9	chr9:22514460:G:A	0	22514460	A	G
9	chr9:22514878:A:G	0	22514878	G	A
9	chr9:22514963:A:G	0	22514963	G	A
9	chr9:22515367:A:G	0	22515367	G	A
9	chr9:22515503:A:G	0	22515503	G	A
9	chr9:22515958:T:C	0	22515958	C	T
9	chr9:22516422:C:T	0	22516422	T	C
9	chr9:22516964:A:G	0	22516964	G	A
9	chr9:22517148:A:G	0	22517148	G	A
9	chr9:22517762:C:G	0	22517762	G	C
9	chr9:22518183:G:A	0	22518183	A	G
9	chr9:22518196:T:G	0	22518196	G	T
9	chr9:22518311:C:G	0	22518311	G	C
9	chr9:22519475:T:C	0	22519475	C	T
9	chr9:22520711:C:T	0	22520711	T	C
9	chr9:22521095:A:G	0	22521095	G	A
9	chr9:22521521:G:T	0	22521521	T	G
9	chr9:22522739:A:G	0	22522739	G	A
9	chr9:22522811:G:A	0	22522811	A	G
9	chr9:22523534:G:A	0	22523534	A	G
9	chr9:22523806:T:G	0	22523806	G	T
9	chr9:22524418:G:C	0	22524418	C	G
9	chr9:22524926:T:C	0	22524926	C	T
9	chr9:22525280:T:C	0	22525280	C	T
9	chr9:22525506:A:G	0	22525506	G	A
9	chr9:22525700:G:A	0	22525700	A	G
9	chr9:22526709:A:G	0	22526709	G	A
9	chr9:22526804:T:C	0	22526804	C	T
9	chr9:22526996:T:C	0	22526996	C	T
9	chr9:22527118:C:G	0	22527118	G	C
9	chr9:22527628:T:G	0	22527628	G	T
9	chr9:22529138:A:G	0	22529138	G	A
9	chr9:22531027:A:G	0	22531027	G	A
9	chr9:22531191:G:A	0	22531191	A	G
9	chr9:22531774:C:G	0	22531774	G	C
9	chr9:22531949:A:C	0	22531949	C	A
9	chr9:22532146:C:T	0	22532146	T	C
9	chr9:22532250:T:C	0	22532250	C	T
9	chr9:22533620:G:C	0	22533620	C	G
9	chr9:22534185:G:A	0	22534185	A	G
9	chr9:22534382:A:G	0	22534382	G	A
9	chr9:22535512:T:C	0	22535512	C	T
9	chr9:22536220:C:G	0	22536220	G	C
9	chr9:22536837:A:G	0	22536837	G	A
9	chr9:22537256:A:G	0	22537256	G	A
9	chr9:22537564:T:C	0	22537564	C	T
9	chr9:22538334:G:C	0	22538334	C	G
9	chr9:22539020:C:A	0	22539020	A	C
9	chr9:22539220:CTG:C	0	22539220	C	CTG
9	chr9:22540084:T:C	0	22540084	C	T
9	chr9:22540581:T:C	0	22540581	C	T
9	chr9:22540746:C:T	0	22540746	T	C
9	chr9:22540938:T:C	0	22540938	C	T
9	chr9:22541094:G:A	0	22541094	A	G
9	chr9:22541138:T:C	0	22541138	C	T
9	chr9:22541384:A:G	0	22541384	G	A
9	chr9:22542286:A:G	0	22542286	G	A
9	chr9:22543280:G:A	0	22543280	A	G
9	chr9:22543627:G:A	0	22543627	A	G
9	chr9:22544005:C:T	0	22544005	T	C
9	chr9:22544460:G:A	0	22544460	A	G
9	chr9:22544608:A:G	0	22544608	G	A
9	chr9:22545281:C:T	0	22545281	T	C
9	chr9:22546356:AC:A	0	22546356	A	AC
9	chr9:22547509:C:T	0	22547509	T	C
9	chr9:22547861:G:C	0	22547861	C	G
9	chr9:22547919:T:A	0	22547919	A	T
9	chr9:22549386:A:G	0	22549386	G	A
9	chr9:22549703:T:C	0	22549703	C	T
9	chr9:22549887:A:G	0	22549887	G	A
9	chr9:22551276:CT:C	0	22551276	C	CT
9	chr9:22551733:G:C	0	22551733	C	G
9	chr9:22551791:G:A	0	22551791	A	G
9	chr9:22551937:C:G	0	22551937	G	C
9	chr9:22552594:T:A	0	22552594	A	T
9	chr9:22552660:T:C	0	22552660	C	T
9	chr9:22553768:G:A	0	22553768	A	G
9	chr9:22554602:G:A	0	22554602	A	G
9	chr9:22555607:A:T	0	22555607	T	A
9	chr9:22556392:G:A	0	22556392	A	G
9	chr9:22556448:C:G	0	22556448	G	C
9	chr9:22558422:G:A	0	22558422	A	G
9	chr9:22558434:T:C	0	22558434	C	T
9	chr9:22560295:CT:C	0	22560295	C	CT
9	chr9:22560525:T:A	0	22560525	A	T
9	chr9:22560838:G:A	0	22560838	A	G
9	chr9:22561946:T:G	0	22561946	G	T
9	chr9:22562511:A:T	0	22562511	T	A
9	chr9:22562995:C:G	0	22562995	G	C
9	chr9:22563117:T:C	0	22563117	C	T
9	chr9:22564669:T:G	0	22564669	G	T
9	chr9:22565345:A:G	0	22565345	G	A
9	chr9:22565751:T:A	0	22565751	A	T
9	chr9:22566345:G:A	0	22566345	A	G
9	chr9:22566809:T:C	0	22566809	C	T
9	chr9:22567119:C:G	0	22567119	G	C
9	chr9:22567551:C:T	0	22567551	T	C
9	chr9:22568209:TG:T	0	22568209	T	TG
9	chr9:22568271:A:T	0	22568271	T	A
9	chr9:22568502:A:C	0	22568502	C	A
9	chr9:22568607:C:T	0	22568607	T	C
9	chr9:22569091:T:G	0	22569091	G	T
9	chr9:22569841:A:G	0	22569841	G	A
9	chr9:22570217:C:T	0	22570217	T	C
9	chr9:22570415:G:A	0	22570415	A	G
9	chr9:22570796:G:T	0	22570796	T	G
9	chr9:22571164:T:C	0	22571164	C	T
9	chr9:22571469:G:A	0	22571469	A	G
9	chr9:22571981:T:C	0	22571981	C	T
9	chr9:22571990:CTT:C	0	22571990	C	CTT
9	chr9:22572301:T:C	0	22572301	C	T
9	chr9:22573119:A:G	0	22573119	G	A
9	chr9:22573789:G:A	0	22573789	A	G
9	chr9:22574040:C:T	0	22574040	T	C
9	chr9:22574430:C:G	0	22574430	G	C
9	chr9:22574549:T:C	0	22574549	C	T
9	chr9:22574799:A:G	0	22574799	G	A
9	chr9:22575453:T:C	0	22575453	C	T
9	chr9:22576257:A:G	0	22576257	G	A
9	chr9:22576909:C:T	0	22576909	T	C
9	chr9:22576955:G:A	0	22576955	A	G
9	chr9:22577687:TGTTCTCATTTATAA:T	0	22577687	T	TGTTCTCATTTATAA
9	chr9:22578623:A:G	0	22578623	G	A
9	chr9:22578934:C:T	0	22578934	T	C
9	chr9:22579021:C:T	0	22579021	T	C
9	chr9:22579238:T:C	0	22579238	C	T
9	chr9:22580379:G:A	0	22580379	A	G
9	chr9:22580933:G:A	0	22580933	A	G
9	chr9:22581261:C:A	0	22581261	A	C
9	chr9:22582975:G:A	0	22582975	A	G
9	chr9:22583182:T:C	0	22583182	C	T
9	chr9:22583226:A:G	0	22583226	G	A
9	chr9:22583562:A:G	0	22583562	G	A
9	chr9:22583916:G:T	0	22583916	T	G
9	chr9:22584585:A:G	0	22584585	G	A
9	chr9:22586355:C:G	0	22586355	G	C
9	chr9:22587976:A:G	0	22587976	G	A
9	chr9:22588433:A:G	0	22588433	G	A
9	chr9:22589172:G:A	0	22589172	A	G
9	chr9:22591197:A:C	0	22591197	C	A
9	chr9:22592180:A:G	0	22592180	G	A
9	chr9:22592296:A:G	0	22592296	G	A
9	chr9:22592590:T:C	0	22592590	C	T
9	chr9:22593376:T:C	0	22593376	C	T
9	chr9:22595049:A:G	0	22595049	G	A
9	chr9:22595333:A:G	0	22595333	G	A
9	chr9:22595483:T:C	0	22595483	C	T
9	chr9:22595654:A:T	0	22595654	T	A
9	chr9:22595658:A:T	0	22595658	T	A
9	chr9:22596164:A:T	0	22596164	T	A
9	chr9:22596572:C:T	0	22596572	T	C
9	chr9:22596792:G:A	0	22596792	A	G
9	chr9:22596809:T:C	0	22596809	C	T
9	chr9:22596868:T:C	0	22596868	C	T
9	chr9:22597352:T:A	0	22597352	A	T
9	chr9:22598742:A:G	0	22598742	G	A
9	chr9:22598915:G:A	0	22598915	A	G
9	chr9:22598996:G:T	0	22598996	T	G
9	chr9:22599345:C:A	0	22599345	A	C
9	chr9:22599368:T:C	0	22599368	C	T
9	chr9:22599457:G:A	0	22599457	A	G
9	chr9:22599838:A:G	0	22599838	G	A
9	chr9:22601381:G:A	0	22601381	A	G
9	chr9:22602497:G:A	0	22602497	A	G
9	chr9:22603608:A:G	0	22603608	G	A
9	chr9:22605721:C:G	0	22605721	G	C
9	chr9:22605984:A:G	0	22605984	G	A
9	chr9:22606576:A:C	0	22606576	C	A
9	chr9:22607614:C:T	0	22607614	T	C
9	chr9:22607675:C:A	0	22607675	A	C
9	chr9:22608276:A:G	0	22608276	G	A
9	chr9:22608383:AT:A	0	22608383	A	AT
9	chr9:22608774:A:G	0	22608774	G	A
9	chr9:22610100:A:G	0	22610100	G	A
9	chr9:22610367:C:T	0	22610367	T	C
9	chr9:22610532:A:G	0	22610532	G	A
9	chr9:22610695:G:C	0	22610695	C	G
9	chr9:22611156:A:G	0	22611156	G	A
9	chr9:22611199:A:T	0	22611199	T	A
9	chr9:22612585:G:T	0	22612585	T	G
9	chr9:22612890:A:G	0	22612890	G	A
9	chr9:22612961:A:G	0	22612961	G	A
9	chr9:22613237:T:C	0	22613237	C	T
9	chr9:22613542:C:A	0	22613542	A	C
9	chr9:22613939:A:T	0	22613939	T	A
9	chr9:22614986:A:G	0	22614986	G	A
9	chr9:22615418:C:T	0	22615418	T	C
9	chr9:22615605:T:C	0	22615605	C	T
9	chr9:22615800:A:T	0	22615800	T	A
9	chr9:22616454:T:C	0	22616454	C	T
9	chr9:22616770:G:T	0	22616770	T	G
9	chr9:22617010:G:A	0	22617010	A	G
9	chr9:22617270:G:T	0	22617270	T	G
9	chr9:22618478:G:A	0	22618478	A	G
9	chr9:22619648:G:A	0	22619648	A	G
9	chr9:22619665:C:T	0	22619665	T	C
9	chr9:22619734:A:G	0	22619734	G	A
9	chr9:22620410:T:C	0	22620410	C	T
9	chr9:22620423:G:A	0	22620423	A	G
9	chr9:22622062:A:G	0	22622062	G	A
9	chr9:22622453:G:A	0	22622453	A	G
9	chr9:22622677:C:T	0	22622677	T	C
9	chr9:22623388:T:C	0	22623388	C	T
9	chr9:22624611:G:A	0	22624611	A	G
9	chr9:22625248:A:G	0	22625248	G	A
9	chr9:22626318:G:A	0	22626318	A	G
9	chr9:22626572:G:C	0	22626572	C	G
9	chr9:22627743:G:A	0	22627743	A	G
9	chr9:22628152:T:C	0	22628152	C	T
9	chr9:22628386:G:A	0	22628386	A	G
9	chr9:22628607:G:A	0	22628607	A	G
9	chr9:22628883:C:T	0	22628883	T	C
9	chr9:22628932:A:G	0	22628932	G	A
9	chr9:22629129:T:C	0	22629129	C	T
9	chr9:22629230:T:C	0	22629230	C	T
9	chr9:22630011:C:G	0	22630011	G	C
9	chr9:22630353:T:A	0	22630353	A	T
9	chr9:22630632:T:C	0	22630632	C	T
9	chr9:22630733:A:T	0	22630733	T	A
9	chr9:22630893:A:G	0	22630893	G	A
9	chr9:22631451:G:A	0	22631451	A	G
9	chr9:22631471:A:G	0	22631471	G	A
9	chr9:22632855:A:T	0	22632855	T	A
9	chr9:22633349:G:T	0	22633349	T	G
9	chr9:22633391:T:A	0	22633391	A	T
9	chr9:22634276:G:A	0	22634276	A	G
9	chr9:22634894:G:A	0	22634894	A	G
9	chr9:22635724:G:A	0	22635724	A	G
9	chr9:22636350:C:T	0	22636350	T	C
9	chr9:22638062:T:A	0	22638062	A	T
9	chr9:22638120:C:T	0	22638120	T	C
9	chr9:22638208:G:A	0	22638208	A	G
9	chr9:22638215:C:T	0	22638215	T	C
9	chr9:22638320:TC:T	0	22638320	T	TC
9	chr9:22638844:G:A	0	22638844	A	G
9	chr9:22638892:G:C	0	22638892	C	G
9	chr9:22638968:T:C	0	22638968	C	T
9	chr9:22638991:A:G	0	22638991	G	A
9	chr9:22639091:C:T	0	22639091	T	C
9	chr9:22639157:G:A	0	22639157	A	G
9	chr9:22639568:C:T	0	22639568	T	C
9	chr9:22641098:T:A	0	22641098	A	T
9	chr9:22641127:G:A	0	22641127	A	G
9	chr9:22642187:A:C	0	22642187	C	A
9	chr9:22642423:G:C	0	22642423	C	G
```
