## Supplementary material for "Characterization of shared and ancestry-specific signals driving complex traits using multi-ancestry fine-mapping": mesusieoutput

```
                 eur          afr      eur_afr
   [1,] 0.0002180292 0.0002653740 1.085834e-04
   [2,] 0.0007082074 0.0001864372 5.156026e-05
   [3,] 0.0002220369 0.0002613837 1.116477e-04
   [4,] 0.0001863446 0.0010365978 7.539428e-05
   [5,] 0.0001727894 0.0010253624 8.586218e-05
   [6,] 0.0001883279 0.0009240143 7.038473e-05
   [7,] 0.0001864979 0.0003284223 4.077450e-05
   [8,] 0.0001858515 0.0007867166 6.632104e-05
   [9,] 0.0001747952 0.0007867166 7.333397e-05
  [10,] 0.0002264355 0.0002401007 1.166048e-04
  [11,] 0.0001778460 0.0007602359 7.020855e-05
  [12,] 0.0001851377 0.0001858080 6.157244e-05
  [13,] 0.0001764719 0.0007798366 7.079693e-05
  [14,] 0.0002672659 0.0002795076 1.973544e-04
  [15,] 0.0001643662 0.0007736485 8.153442e-05
  [16,] 0.0001705359 0.0007559530 7.486204e-05
  [17,] 0.0001705359 0.0007548596 7.480522e-05
  [18,] 0.0002894555 0.0002756022 2.147727e-04
  [19,] 0.0006360883 0.0001872768 5.009779e-05
  [20,] 0.0001804775 0.0001811247 5.581556e-05
  [21,] 0.0007191418 0.0002045606 4.865140e-05
  [22,] 0.0007447650 0.0002037498 4.939772e-05
  [23,] 0.0006468679 0.0002013612 4.738669e-05
  [24,] 0.0006360883 0.0002013612 4.711004e-05
  [25,] 0.0001805836 0.0003359980 4.176535e-05
  [26,] 0.0001734435 0.0008628974 7.790142e-05
  [27,] 0.0001840069 0.0001814550 5.925016e-05
  [28,] 0.0001680324 0.0008131328 7.979574e-05
  [29,] 0.0001924998 0.0003401988 4.718138e-05
  [30,] 0.0007318081 0.0002022638 4.934681e-05
  [31,] 0.0001690822 0.0008933575 8.312802e-05
  [32,] 0.0007580201 0.0001961841 5.114927e-05
  [33,] 0.0001909496 0.0003499913 4.798153e-05
  [34,] 0.0001690822 0.0007113912 7.362381e-05
  [35,] 0.0002416621 0.0002410913 1.275962e-04
  [36,] 0.0001814572 0.0001868277 5.851194e-05
  [37,] 0.0001805769 0.0001849654 5.707704e-05
  [38,] 0.0001812228 0.0001849654 5.770863e-05
  [39,] 0.0002861998 0.0002805949 2.165396e-04
  [40,] 0.0001592442 0.0006838721 8.412670e-05
  [41,] 0.0002746617 0.0002408989 1.501539e-04
  [42,] 0.0002255140 0.0002092246 8.854055e-05
  [43,] 0.0001668326 0.0007643023 7.847931e-05
  [44,] 0.0002438475 0.0002456020 1.326001e-04
  [45,] 0.0001582916 0.0007466337 9.006175e-05
  [46,] 0.0002960276 0.0002120595 3.711525e-05
  [47,] 0.0001960881 0.0001991843 5.469546e-05
  [48,] 0.0001517400 0.0004702997 6.802164e-05
  [49,] 0.0005844401 0.0001941167 4.709879e-05
  [50,] 0.0002556549 0.0002026907 1.021312e-04
  [51,] 0.0001517341 0.0004514984 6.489789e-05
  [52,] 0.0001902834 0.0001733738 5.970971e-05
  [53,] 0.0005844401 0.0001908143 4.768639e-05
  [54,] 0.0006277572 0.0001900491 4.909875e-05
  [55,] 0.0001732472 0.0002216305 3.714936e-05
  [56,] 0.0001880999 0.0001715312 5.743483e-05
  [57,] 0.0002641603 0.0001873847 8.375018e-05
  [58,] 0.0001876372 0.0001724203 5.758861e-05
  [59,] 0.0001805246 0.0001731770 5.322070e-05
  [60,] 0.0005519673 0.0001772828 4.993505e-05
  [61,] 0.0005161950 0.0001748633 4.924011e-05
  [62,] 0.0001496315 0.0002733503 5.113394e-05
  [63,] 0.0001804698 0.0001742720 5.323316e-05
  [64,] 0.0001803935 0.0001748477 5.332541e-05
  [65,] 0.0001720414 0.0001634825 3.615641e-05
  [66,] 0.0010428243 0.0002136010 5.546091e-05
  [67,] 0.0002769837 0.0001849962 7.553948e-05
  [68,] 0.0001751925 0.0002201581 3.993416e-05
  [69,] 0.0010137950 0.0001558475 7.787094e-05
  [70,] 0.0002874965 0.0001861868 8.328898e-05
  [71,] 0.0001663142 0.0001787484 4.398657e-05
  [72,] 0.0001659806 0.0001799461 4.427199e-05
  [73,] 0.0001844282 0.0001850178 6.024066e-05
  [74,] 0.0001709134 0.0001935077 5.231574e-05
  [75,] 0.0001856471 0.0004266073 1.172640e-04
  [76,] 0.0001666157 0.0001812507 4.420605e-05
  [77,] 0.0002874965 0.0001866347 8.676632e-05
  [78,] 0.0001841080 0.0001882638 6.112608e-05
  [79,] 0.0001685549 0.0001761962 4.298870e-05
  [80,] 0.0001854630 0.0003939385 1.075132e-04
  [81,] 0.0002182585 0.0001825346 5.658436e-05
  [82,] 0.0001849267 0.0001920018 6.308425e-05
  [83,] 0.0004448582 0.0001591530 4.908304e-05
  [84,] 0.0001853921 0.0003705805 1.011793e-04
  [85,] 0.0001854630 0.0003773737 1.036207e-04
  [86,] 0.0001663991 0.0001612464 4.171541e-05
  [87,] 0.0001921068 0.0003645354 1.236049e-04
  [88,] 0.0001854471 0.0001937389 6.411710e-05
  [89,] 0.0001672955 0.0001628416 4.170691e-05
  [90,] 0.0001847377 0.0001920018 6.293131e-05
  [91,] 0.0002044587 0.0003249821 1.418201e-04
  [92,] 0.0001867670 0.0001908199 6.406406e-05
  [93,] 0.0001714866 0.0001944386 4.300679e-05
  [94,] 0.0002015596 0.0001978760 3.563299e-05
  [95,] 0.0001880960 0.0001855428 5.507835e-05
  [96,] 0.0002175209 0.0001816583 7.444290e-05
  [97,] 0.0002141493 0.0001770770 6.995440e-05
  [98,] 0.0002159524 0.0005329467 2.640053e-04
  [99,] 0.0001878287 0.0001854003 5.666825e-05
 [100,] 0.0001521568 0.0001864593 4.185785e-05
 [101,] 0.0001774828 0.0001613478 3.610318e-05
 [102,] 0.0001568082 0.0001878786 4.154962e-05
 [103,] 0.0002222657 0.0001762766 7.228697e-05
 [104,] 0.0001924599 0.0001851789 5.652307e-05
 [105,] 0.0002240543 0.0005206190 2.819756e-04
 [106,] 0.0002228694 0.0004687728 2.477545e-04
 [107,] 0.0001962124 0.0001854337 5.684721e-05
 [108,] 0.0001566596 0.0001867115 4.149106e-05
 [109,] 0.0001876102 0.0001854337 5.475297e-05
 [110,] 0.0001883837 0.0002006721 8.432432e-05
 [111,] 0.0002263501 0.0001766726 7.415657e-05
 [112,] 0.0002147596 0.0004779584 2.310221e-04
 [113,] 0.0002075129 0.0001852433 5.974483e-05
 [114,] 0.0001564730 0.0001856830 4.147343e-05
 [115,] 0.0001572169 0.0001858044 4.140811e-05
 [116,] 0.0002187384 0.0001988384 8.008315e-05
 [117,] 0.0002220925 0.0004241260 2.196192e-04
 [118,] 0.0001910306 0.0001854402 5.502921e-05
 [119,] 0.0002359447 0.0001757841 7.679226e-05
 [120,] 0.0002436791 0.0001716377 7.521787e-05
 [121,] 0.0001883837 0.0001925969 8.021420e-05
 [122,] 0.0002185429 0.0001566523 3.775155e-05
 [123,] 0.0001568082 0.0001866482 4.148246e-05
 [124,] 0.0002535736 0.0004210845 2.843955e-04
 [125,] 0.0002224796 0.0004223359 2.194316e-04
 [126,] 0.0002518821 0.0004362812 2.931891e-04
 [127,] 0.0002125382 0.0001557403 3.775295e-05
 [128,] 0.0002513363 0.0004239548 2.819484e-04
 [129,] 0.0002486007 0.0004210845 2.740315e-04
 [130,] 0.0001751685 0.0001876817 5.131240e-05
 [131,] 0.0002366980 0.0001522706 3.955717e-05
 [132,] 0.0001469746 0.0001986684 4.625709e-05
 [133,] 0.0002177523 0.0003379994 1.623487e-04
 [134,] 0.0001686620 0.0001849136 4.221219e-05
 [135,] 0.0001422953 0.0001878051 4.242293e-05
 [136,] 0.0001478513 0.0001970655 5.307336e-05
 [137,] 0.0001887506 0.0001874439 5.432223e-05
 [138,] 0.0002538768 0.0002923081 1.789964e-04
 [139,] 0.0002518910 0.0001639245 3.904213e-05
 [140,] 0.0002467534 0.0001635018 3.884217e-05
 [141,] 0.0002016750 0.0001917931 3.555936e-05
 [142,] 0.0002433541 0.0002920891 1.669466e-04
 [143,] 0.0001713032 0.0001876641 5.003432e-05
 [144,] 0.0002016750 0.0001903965 3.558810e-05
 [145,] 0.0002451831 0.0001741884 7.873888e-05
 [146,] 0.0002430662 0.0002947669 1.684733e-04
 [147,] 0.0002153516 0.0002908512 1.332374e-04
 [148,] 0.0001341165 0.0001541075 3.616945e-05
 [149,] 0.0002468852 0.0001733929 7.847340e-05
 [150,] 0.0002478715 0.0001720774 7.680348e-05
 [151,] 0.0002196967 0.0002164667 7.662751e-05
 [152,] 0.0001359468 0.0001443338 3.530009e-05
 [153,] 0.0001377937 0.0001485160 3.539969e-05
 [154,] 0.0001573680 0.0001970786 5.981273e-05
 [155,] 0.0001478804 0.0001445035 4.316947e-05
 [156,] 0.0002279931 0.0002106291 7.682458e-05
 [157,] 0.0004048769 0.0002420905 2.578243e-04
 [158,] 0.0002039971 0.0002825248 7.579460e-05
 [159,] 0.0002145588 0.0002163121 5.640081e-05
 [160,] 0.0002142633 0.0002143728 5.630642e-05
 [161,] 0.0001959621 0.0002100491 5.543581e-05
 [162,] 0.0001944518 0.0002130290 5.590784e-05
 [163,] 0.0002403112 0.0001761686 9.011348e-05
 [164,] 0.0002960261 0.0001656753 6.457600e-05
 [165,] 0.0002294274 0.0001551799 6.593076e-05
 [166,] 0.0001954224 0.0001977371 5.496486e-05
 [167,] 0.0002234274 0.0001582376 5.247984e-05
 [168,] 0.0002250620 0.0001582163 5.205717e-05
 [169,] 0.0002332314 0.0002050823 7.047749e-05
 [170,] 0.0002265549 0.0001582731 5.218662e-05
 [171,] 0.0002265549 0.0001585159 5.183045e-05
 [172,] 0.0001324929 0.0001753624 4.146372e-05
 [173,] 0.0001481790 0.0002479157 6.113706e-05
 [174,] 0.0002324540 0.0001916431 5.751042e-05
 [175,] 0.0001975937 0.0001597261 5.672507e-05
 [176,] 0.0001459371 0.0002365149 5.643981e-05
 [177,] 0.0001911014 0.0001600874 5.578219e-05
 [178,] 0.0002290489 0.0001906766 5.711470e-05
 [179,] 0.0001992639 0.0002171208 6.978443e-05
 [180,] 0.0001589644 0.0001372655 3.864801e-05
 [181,] 0.0002083712 0.0001592364 5.950345e-05
 [182,] 0.0001598467 0.0001361010 3.886725e-05
 [183,] 0.0001562220 0.0001361057 3.836729e-05
 [184,] 0.0002164800 0.0001600068 6.246695e-05
 [185,] 0.0002655290 0.0001904854 6.168710e-05
 [186,] 0.0002643406 0.0001907324 6.136169e-05
 [187,] 0.0002661922 0.0001911492 6.136277e-05
 [188,] 0.0002485176 0.0001912325 5.889626e-05
 [189,] 0.0002674161 0.0001906522 6.184880e-05
 [190,] 0.0001957229 0.0001365427 4.395962e-05
 [191,] 0.0002649103 0.0001904854 6.160441e-05
 [192,] 0.0001447642 0.0002050384 5.029243e-05
 [193,] 0.0001812458 0.0001361176 4.167215e-05
 [194,] 0.0001459156 0.0002122044 5.319047e-05
 [195,] 0.0001734360 0.0001547203 3.660980e-05
 [196,] 0.0001459156 0.0002117145 5.309948e-05
 [197,] 0.0002649103 0.0001904854 6.160441e-05
 [198,] 0.0002464104 0.0001909760 5.874043e-05
 [199,] 0.0001736216 0.0001552165 3.656826e-05
 [200,] 0.0002649103 0.0001904854 6.160441e-05
 [201,] 0.0002649103 0.0001904854 6.160441e-05
 [202,] 0.0001754237 0.0001365748 4.015221e-05
 [203,] 0.0001455451 0.0002181182 5.379115e-05
 [204,] 0.0001339593 0.0001585391 4.072658e-05
 [205,] 0.0002737635 0.0001904854 6.285679e-05
 [206,] 0.0001580756 0.0001930252 3.838617e-05
 [207,] 0.0001443295 0.0002207793 5.213520e-05
 [208,] 0.0002464104 0.0001911492 5.865038e-05
 [209,] 0.0001787637 0.0001369935 4.074752e-05
 [210,] 0.0002474254 0.0001910701 5.897078e-05
 [211,] 0.0002464104 0.0001913162 5.856516e-05
 [212,] 0.0001420506 0.0002057916 4.578941e-05
 [213,] 0.0001425026 0.0002045653 4.500449e-05
 [214,] 0.0001735813 0.0001368542 4.030153e-05
 [215,] 0.0001447642 0.0002181182 5.255460e-05
 [216,] 0.0001425026 0.0002044105 4.499119e-05
 [217,] 0.0001442274 0.0002202295 5.181752e-05
 [218,] 0.0001423185 0.0002047364 4.520645e-05
 [219,] 0.0001423185 0.0002047364 4.520645e-05
 [220,] 0.0001425803 0.0002048925 4.496670e-05
 [221,] 0.0002464104 0.0001914905 5.861231e-05
 [222,] 0.0002413780 0.0001915745 5.788460e-05
 [223,] 0.0002454048 0.0001922161 5.812519e-05
 [224,] 0.0001986888 0.0001684674 6.950069e-05
 [225,] 0.0001447642 0.0002175853 5.246577e-05
 [226,] 0.0001459156 0.0002181182 5.430901e-05
 [227,] 0.0001459156 0.0002175853 5.421153e-05
 [228,] 0.0001445095 0.0002160592 5.174775e-05
 [229,] 0.0002556021 0.0001633959 7.563922e-05
 [230,] 0.0001445095 0.0002160592 5.174775e-05
 [231,] 0.0001442274 0.0002175853 5.140433e-05
 [232,] 0.0002092888 0.0001687846 7.359377e-05
 [233,] 0.0001446328 0.0002130409 5.147714e-05
 [234,] 0.0002495877 0.0001896897 6.041315e-05
 [235,] 0.0001442875 0.0002055957 4.961521e-05
 [236,] 0.0001443944 0.0001997000 4.883275e-05
 [237,] 0.0001465343 0.0001969077 5.094548e-05
 [238,] 0.0001928581 0.0001921952 8.251488e-05
 [239,] 0.0001448193 0.0002412714 5.722100e-05
 [240,] 0.0001440980 0.0002380535 5.485619e-05
 [241,] 0.0002388181 0.0002166548 6.960345e-05
 [242,] 0.0002451259 0.0001875104 6.208877e-05
 [243,] 0.0002451259 0.0001874631 6.213963e-05
 [244,] 0.0001440154 0.0002364385 5.433762e-05
 [245,] 0.0002451259 0.0001873700 6.224178e-05
 [246,] 0.0001436340 0.0002364385 5.181819e-05
 [247,] 0.0002623241 0.0001647722 7.863252e-05
 [248,] 0.0002431780 0.0001874116 6.208804e-05
 [249,] 0.0002431780 0.0001871892 6.234733e-05
 [250,] 0.0002374538 0.0001868050 6.156054e-05
 [251,] 0.0001439409 0.0002355195 5.393282e-05
 [252,] 0.0002852697 0.0001652177 8.540366e-05
 [253,] 0.0001440154 0.0002357193 5.422803e-05
 [254,] 0.0001440154 0.0002341380 5.398655e-05
 [255,] 0.0001445095 0.0002341380 5.534735e-05
 [256,] 0.0001448240 0.0002380535 5.491073e-05
 [257,] 0.0001448240 0.0002372431 5.478594e-05
 [258,] 0.0001448240 0.0002372431 5.478594e-05
 [259,] 0.0001448240 0.0002370399 5.475463e-05
 [260,] 0.0001447501 0.0002324619 5.378901e-05
 [261,] 0.0001448240 0.0002326568 5.407643e-05
 [262,] 0.0001448240 0.0002334338 5.419704e-05
 [263,] 0.0002402287 0.0001869809 6.287222e-05
 [264,] 0.0001445130 0.0002357193 5.312413e-05
 [265,] 0.0001450932 0.0002304354 5.450942e-05
 [266,] 0.0002383702 0.0001869192 6.291160e-05
 [267,] 0.0001667852 0.0002019568 3.758997e-05
 [268,] 0.0002374538 0.0001869828 6.263649e-05
 [269,] 0.0001447501 0.0002493537 5.634381e-05
 [270,] 0.0001445580 0.0002796446 5.966653e-05
 [271,] 0.0001327268 0.0001424596 3.609862e-05
 [272,] 0.0001360118 0.0001847095 4.185317e-05
 [273,] 0.0001388551 0.0001412015 3.721927e-05
 [274,] 0.0001538276 0.0001866769 3.796488e-05
 [275,] 0.0002221192 0.0002166047 7.517668e-05
 [276,] 0.0001727102 0.0001786316 3.722452e-05
 [277,] 0.0001680042 0.0001699797 3.729878e-05
 [278,] 0.0001707768 0.0001800683 3.711596e-05
 [279,] 0.0001384541 0.0001435055 3.836714e-05
 [280,] 0.0001567983 0.0001794249 4.519001e-05
 [281,] 0.0001706431 0.0001854228 3.716761e-05
 [282,] 0.0001565465 0.0001785911 4.535370e-05
 [283,] 0.0001468030 0.0001765469 3.750152e-05
 [284,] 0.0001658849 0.0001636640 3.724282e-05
 [285,] 0.0001590556 0.0001755616 3.707051e-05
 [286,] 0.0001558134 0.0001625802 4.282083e-05
 [287,] 0.0001691932 0.0001725520 3.738051e-05
 [288,] 0.0001682526 0.0001696270 3.744611e-05
 [289,] 0.0001874350 0.0001676648 3.854233e-05
 [290,] 0.0001688591 0.0001769367 3.808328e-05
 [291,] 0.0001654412 0.0001758277 3.802033e-05
 [292,] 0.0001565674 0.0001766237 3.795681e-05
 [293,] 0.0001766942 0.0001596204 3.844604e-05
 [294,] 0.0001749268 0.0001580009 3.865649e-05
 [295,] 0.0001766942 0.0001583345 3.873824e-05
 [296,] 0.0001766942 0.0001580930 3.877044e-05
 [297,] 0.0001755130 0.0001578542 3.871773e-05
 [298,] 0.0001683055 0.0001537326 3.878214e-05
 [299,] 0.0001737508 0.0001573487 3.865831e-05
 [300,] 0.0001748969 0.0001573487 3.874183e-05
 [301,] 0.0001748969 0.0001575819 3.870993e-05
 [302,] 0.0001748969 0.0001575819 3.870993e-05
 [303,] 0.0001795844 0.0002173680 6.192641e-05
 [304,] 0.0001803984 0.0001568899 3.922590e-05
 [305,] 0.0001649444 0.0001512084 3.919992e-05
 [306,] 0.0001568117 0.0001499657 4.089402e-05
 [307,] 0.0001813603 0.0001571720 3.945979e-05
 [308,] 0.0001649444 0.0001567292 3.831366e-05
 [309,] 0.0001825058 0.0001567292 3.962548e-05
 [310,] 0.0001825058 0.0001564899 3.966827e-05
 [311,] 0.0002144023 0.0001567292 4.225509e-05
 [312,] 0.0001445473 0.0001740777 3.966149e-05
 [313,] 0.0001982758 0.0001553457 4.145920e-05
 [314,] 0.0001968643 0.0001558764 4.099235e-05
 [315,] 0.0001670535 0.0002205297 3.789181e-05
 [316,] 0.0001990758 0.0001548344 4.167493e-05
 [317,] 0.0001867160 0.0001425385 3.913759e-05
 [318,] 0.0001553769 0.0001489237 4.111812e-05
 [319,] 0.0002005592 0.0001522809 4.268579e-05
 [320,] 0.0001941091 0.0001522809 4.202830e-05
 [321,] 0.0002126638 0.0001522698 4.363454e-05
 [322,] 0.0001746898 0.0001374502 4.053538e-05
 [323,] 0.0001769700 0.0001488506 4.259339e-05
 [324,] 0.0001355167 0.0001790961 4.466514e-05
 [325,] 0.0001369257 0.0001778194 4.586214e-05
 [326,] 0.0001504428 0.0002651129 6.163748e-05
 [327,] 0.0001438240 0.0001498757 3.797633e-05
 [328,] 0.0001554074 0.0001486248 4.110212e-05
 [329,] 0.0001435095 0.0001495628 3.798193e-05
 [330,] 0.0001553813 0.0001486186 4.107601e-05
 [331,] 0.0001469720 0.0003237204 5.523790e-05
 [332,] 0.0001398315 0.0001564673 3.878981e-05
 [333,] 0.0002150932 0.0001677597 5.790085e-05
 [334,] 0.0001313032 0.0001395534 3.525879e-05
 [335,] 0.0001555930 0.0001805886 4.616966e-05
 [336,] 0.0001321713 0.0001986241 4.366710e-05
 [337,] 0.0001523993 0.0002257103 5.340095e-05
 [338,] 0.0001384536 0.0001579438 4.005750e-05
 [339,] 0.0001500732 0.0001579196 4.330518e-05
 [340,] 0.0001555460 0.0001809078 4.637420e-05
 [341,] 0.0001390127 0.0001597092 4.084467e-05
 [342,] 0.0001336176 0.0001790106 4.469695e-05
 [343,] 0.0001328290 0.0001744365 4.308810e-05
 [344,] 0.0001351433 0.0001441805 3.648045e-05
 [345,] 0.0001781466 0.0002028219 5.255864e-05
 [346,] 0.0001554271 0.0001524909 4.308210e-05
 [347,] 0.0001560037 0.0001568582 4.472437e-05
 [348,] 0.0001787339 0.0002276128 5.969659e-05
 [349,] 0.0001521534 0.0002330601 5.383168e-05
 [350,] 0.0001520350 0.0002332502 5.337405e-05
 [351,] 0.0001521076 0.0002336147 5.374436e-05
 [352,] 0.0001520682 0.0002334236 5.355643e-05
 [353,] 0.0001520350 0.0002336147 5.342257e-05
 [354,] 0.0001519768 0.0002336147 5.300467e-05
 [355,] 0.0001520350 0.0002337912 5.344604e-05
 [356,] 0.0001519681 0.0002281079 5.183428e-05
 [357,] 0.0001520350 0.0002344458 5.353734e-05
 [358,] 0.0001521869 0.0002363474 5.440616e-05
 [359,] 0.0001522490 0.0002369158 5.467859e-05
 [360,] 0.0001644061 0.0002405505 4.850131e-05
 [361,] 0.0001478447 0.0001562570 4.192139e-05
 [362,] 0.0001644061 0.0002409531 4.851667e-05
 [363,] 0.0001434136 0.0001643105 4.757188e-05
 [364,] 0.0001629707 0.0002377714 4.858952e-05
 [365,] 0.0001632515 0.0002375028 4.852897e-05
 [366,] 0.0001667266 0.0002261157 4.765165e-05
 [367,] 0.0001646216 0.0002251368 4.796153e-05
 [368,] 0.0001649929 0.0002251368 4.793796e-05
 [369,] 0.0001302408 0.0001720026 3.983063e-05
 [370,] 0.0001567693 0.0001922895 4.735135e-05
 [371,] 0.0001304489 0.0001772632 4.129613e-05
 [372,] 0.0001304117 0.0001736789 4.069105e-05
 [373,] 0.0001521595 0.0002349145 5.173358e-05
 [374,] 0.0001306588 0.0001906296 4.371429e-05
 [375,] 0.0001541664 0.0001525261 4.186607e-05
 [376,] 0.0001541080 0.0001528107 4.184321e-05
 [377,] 0.0002058199 0.0002154873 7.104539e-05
 [378,] 0.0001303179 0.0001755347 4.069809e-05
 [379,] 0.0001304715 0.0001750754 4.105148e-05
 [380,] 0.0001304715 0.0001827867 4.216057e-05
 [381,] 0.0001359061 0.0002546327 5.264656e-05
 [382,] 0.0001302640 0.0001759981 4.053048e-05
 [383,] 0.0001519629 0.0002320752 5.252648e-05
 [384,] 0.0001519650 0.0002315297 5.231580e-05
 [385,] 0.0001305522 0.0001822627 4.227415e-05
 [386,] 0.0001304825 0.0001874028 4.286480e-05
 [387,] 0.0001607171 0.0001872278 4.965973e-05
 [388,] 0.0001519650 0.0002306527 5.220820e-05
 [389,] 0.0001302986 0.0001755347 4.062602e-05
 [390,] 0.0001302986 0.0001755347 4.062602e-05
 [391,] 0.0001519700 0.0002271707 5.168529e-05
 [392,] 0.0001302986 0.0001764189 4.074739e-05
 [393,] 0.0001302986 0.0001759981 4.068968e-05
 [394,] 0.0001302409 0.0001764189 4.042984e-05
 [395,] 0.0001305261 0.0001834237 4.238278e-05
 [396,] 0.0001579102 0.0001848621 4.504942e-05
 [397,] 0.0001303293 0.0001769866 4.093895e-05
 [398,] 0.0001359035 0.0002445611 5.054467e-05
 [399,] 0.0001303293 0.0001796845 4.131146e-05
 [400,] 0.0001342155 0.0001718360 4.096784e-05
 [401,] 0.0001340902 0.0001669074 3.994719e-05
 [402,] 0.0002201844 0.0001612866 6.702761e-05
 [403,] 0.0001567779 0.0001776983 5.477898e-05
 [404,] 0.0001460939 0.0002087931 4.813490e-05
 [405,] 0.0001467999 0.0002087151 4.788755e-05
 [406,] 0.0001520903 0.0002079381 5.003557e-05
 [407,] 0.0001460651 0.0002082464 4.796066e-05
 [408,] 0.0001460437 0.0002081318 4.784547e-05
 [409,] 0.0001460437 0.0002080280 4.783260e-05
 [410,] 0.0001468093 0.0002080280 4.800427e-05
 [411,] 0.0001469163 0.0002125484 4.901304e-05
 [412,] 0.0001468036 0.0002041387 4.747305e-05
 [413,] 0.0001468575 0.0002041387 4.772453e-05
 [414,] 0.0001468036 0.0002035874 4.740491e-05
 [415,] 0.0001468153 0.0002032299 4.744247e-05
 [416,] 0.0001468220 0.0002022524 4.734966e-05
 [417,] 0.0001524691 0.0002053421 5.027728e-05
 [418,] 0.0002137614 0.0001629249 6.595222e-05
 [419,] 0.0001469836 0.0002036615 4.795112e-05
 [420,] 0.0001526125 0.0002034948 5.014162e-05
 [421,] 0.0001470393 0.0002032907 4.799363e-05
 [422,] 0.0001469836 0.0002032033 4.788505e-05
 [423,] 0.0001469353 0.0002027627 4.772945e-05
 [424,] 0.0001525250 0.0002062210 5.050743e-05
 [425,] 0.0001469353 0.0002020724 4.763151e-05
 [426,] 0.0001469836 0.0002019815 4.770760e-05
 [427,] 0.0002114191 0.0001646835 6.610835e-05
 [428,] 0.0001468943 0.0002013163 4.743924e-05
 [429,] 0.0001469353 0.0002013163 4.752359e-05
 [430,] 0.0001469353 0.0002013963 4.753503e-05
 [431,] 0.0001468344 0.0002015119 4.730096e-05
 [432,] 0.0001468943 0.0002016720 4.748587e-05
 [433,] 0.0001468038 0.0002016720 4.716884e-05
 [434,] 0.0001470393 0.0002019228 4.778593e-05
 [435,] 0.0001526125 0.0002051469 5.042403e-05
 [436,] 0.0001469836 0.0002018662 4.768326e-05
 [437,] 0.0001469145 0.0002016187 4.751877e-05
 [438,] 0.0001468943 0.0002021984 4.755605e-05
 [439,] 0.0001525250 0.0002053341 5.034294e-05
 [440,] 0.0001640322 0.0001807951 5.119123e-05
 [441,] 0.0002111016 0.0001625724 6.465268e-05
 [442,] 0.0001470393 0.0002013260 4.768785e-05
 [443,] 0.0001646235 0.0001835606 5.229668e-05
 [444,] 0.0002175134 0.0001684997 7.055211e-05
 [445,] 0.0001470393 0.0002054253 4.828656e-05
 [446,] 0.0002237360 0.0001654328 7.085385e-05
 [447,] 0.0002755371 0.0001623410 8.068370e-05
 [448,] 0.0001750669 0.0001615887 4.276408e-05
 [449,] 0.0002052543 0.0002389252 1.156171e-04
 [450,] 0.0002052543 0.0002365790 1.142969e-04
 [451,] 0.0001917592 0.0001909762 7.920271e-05
 [452,] 0.0001598020 0.0001444023 4.093602e-05
 [453,] 0.0002674665 0.0002074272 1.226852e-04
 [454,] 0.0001674868 0.0002380446 8.278237e-05
 [455,] 0.0002465247 0.0002131026 1.156403e-04
 [456,] 0.0002634149 0.0002061530 1.194181e-04
 [457,] 0.0001702575 0.0001446998 4.189025e-05
 [458,] 0.0002464631 0.0001989306 1.045919e-04
 [459,] 0.0001592056 0.0001434306 4.063133e-05
 [460,] 0.0001592093 0.0001438795 4.072090e-05
 [461,] 0.0002187288 0.0001860753 9.131900e-05
 [462,] 0.0001592612 0.0001434540 4.062487e-05
 [463,] 0.0001592993 0.0001436369 4.063691e-05
 [464,] 0.0001592093 0.0001436785 4.066882e-05
 [465,] 0.0001682650 0.0001475344 4.283786e-05
 [466,] 0.0001592093 0.0001432054 4.057341e-05
 [467,] 0.0001596982 0.0001434246 4.053539e-05
 [468,] 0.0001594537 0.0001435666 4.062218e-05
 [469,] 0.0002083560 0.0001955005 6.311648e-05
 [470,] 0.0001595073 0.0001445282 4.069865e-05
 [471,] 0.0001594537 0.0001442545 4.067769e-05
 [472,] 0.0001595659 0.0001447634 4.071431e-05
 [473,] 0.0001594052 0.0001446042 4.073159e-05
 [474,] 0.0002086189 0.0001959721 6.359671e-05
 [475,] 0.0001600318 0.0002705347 8.637141e-05
 [476,] 0.0001597131 0.0001571829 4.254548e-05
 [477,] 0.0001597046 0.0001554134 4.226664e-05
 [478,] 0.0002087884 0.0001952736 6.308748e-05
 [479,] 0.0002149406 0.0002007622 9.883320e-05
 [480,] 0.0001595714 0.0001555076 4.238342e-05
 [481,] 0.0002132719 0.0001976252 9.613725e-05
 [482,] 0.0001628653 0.0001561854 4.530857e-05
 [483,] 0.0001595714 0.0001554134 4.236781e-05
 [484,] 0.0001595714 0.0001554407 4.237233e-05
 [485,] 0.0001596355 0.0001556937 4.237332e-05
 [486,] 0.0001597046 0.0001551686 4.222742e-05
 [487,] 0.0001597046 0.0001556937 4.232352e-05
 [488,] 0.0001595714 0.0001554521 4.238411e-05
 [489,] 0.0001595714 0.0001552135 4.234478e-05
 [490,] 0.0001595714 0.0001549776 4.230598e-05
 [491,] 0.0002088660 0.0001951553 6.305509e-05
 [492,] 0.0001597788 0.0001544516 4.206624e-05
 [493,] 0.0001597046 0.0001542184 4.207583e-05
 [494,] 0.0001597046 0.0001539880 4.203924e-05
 [495,] 0.0001608768 0.0001539679 4.210974e-05
 [496,] 0.0002941157 0.0001772971 1.046694e-04
 [497,] 0.0002996803 0.0001772971 1.065558e-04
 [498,] 0.0002996803 0.0001767782 1.059957e-04
 [499,] 0.0002950958 0.0001778208 1.055550e-04
 [500,] 0.0003008192 0.0001784682 1.082090e-04
 [501,] 0.0002939524 0.0001756249 1.019242e-04
 [502,] 0.0002984408 0.0001769410 1.047266e-04
 [503,] 0.0002107414 0.0001967884 6.523968e-05
 [504,] 0.0003111146 0.0001817440 1.143989e-04
 [505,] 0.0002705928 0.0001768845 9.536447e-05
 [506,] 0.0001732113 0.0001872109 4.440798e-05
 [507,] 0.0001738813 0.0001827769 4.371790e-05
 [508,] 0.0001742287 0.0001823671 4.364433e-05
 [509,] 0.0001738813 0.0001874184 4.408494e-05
 [510,] 0.0001738813 0.0001874184 4.408494e-05
 [511,] 0.0001742287 0.0001878235 4.406814e-05
 [512,] 0.0001722332 0.0001878235 4.437787e-05
 [513,] 0.0001725531 0.0001882771 4.436343e-05
 [514,] 0.0001722332 0.0001860886 4.422607e-05
 [515,] 0.0001749404 0.0001844068 4.371179e-05
 [516,] 0.0001749404 0.0001887342 4.404198e-05
 [517,] 0.0001665213 0.0002376553 8.250167e-05
 [518,] 0.0003013401 0.0001632247 9.239310e-05
 [519,] 0.0002807465 0.0001711552 9.263155e-05
 [520,] 0.0001847587 0.0001814580 4.299672e-05
 [521,] 0.0001823926 0.0001814580 4.311381e-05
 [522,] 0.0001774164 0.0001810540 4.343894e-05
 [523,] 0.0001770324 0.0001807699 4.345464e-05
 [524,] 0.0001494161 0.0001769823 4.173753e-05
 [525,] 0.0001594256 0.0002104997 5.310708e-05
 [526,] 0.0002729838 0.0001383843 5.290865e-05
 [527,] 0.0002097541 0.0002096960 6.511338e-05
 [528,] 0.0002391317 0.0001648924 7.050260e-05
 [529,] 0.0002134374 0.0001394673 4.355546e-05
 [530,] 0.0002134374 0.0001389615 4.392981e-05
 [531,] 0.0002471838 0.0002058313 4.006347e-05
 [532,] 0.0002544362 0.0001382170 4.665507e-05
 [533,] 0.0002554452 0.0001381347 4.683056e-05
 [534,] 0.0002467756 0.0001379072 4.643884e-05
 [535,] 0.0001520049 0.0001856339 3.760254e-05
 [536,] 0.0002534361 0.0001373693 4.686889e-05
 [537,] 0.0002587402 0.0001373693 4.728863e-05
 [538,] 0.0002587402 0.0001373001 4.739414e-05
 [539,] 0.0002563612 0.0001373691 4.710114e-05
 [540,] 0.0003803810 0.0001858735 1.338914e-04
 [541,] 0.0002563612 0.0001372337 4.730913e-05
 [542,] 0.0002568879 0.0001390550 4.547935e-05
 [543,] 0.0002568879 0.0001389350 4.556690e-05
 [544,] 0.0002599477 0.0001389994 4.520843e-05
 [545,] 0.0002599477 0.0001391333 4.512276e-05
 [546,] 0.0002588835 0.0001392702 4.497254e-05
 [547,] 0.0002524495 0.0002049927 4.184550e-05
 [548,] 0.0002599477 0.0001392702 4.503798e-05
 [549,] 0.0002599477 0.0001392702 4.503798e-05
 [550,] 0.0002571933 0.0001387545 4.520314e-05
 [551,] 0.0001835259 0.0001963574 6.207438e-05
 [552,] 0.0003426031 0.0001885800 1.256335e-04
 [553,] 0.0002363862 0.0002033675 3.960680e-05
 [554,] 0.0001598520 0.0001745684 3.756699e-05
 [555,] 0.0001840137 0.0002639172 8.086617e-05
 [556,] 0.0001640280 0.0001745684 3.775465e-05
 [557,] 0.0003371681 0.0001877236 1.225195e-04
 [558,] 0.0001840887 0.0002649687 8.136649e-05
 [559,] 0.0001840887 0.0002673819 8.204835e-05
 [560,] 0.0002532446 0.0002021280 4.035035e-05
 [561,] 0.0002532446 0.0002015872 4.039470e-05
 [562,] 0.0001840887 0.0002678330 8.217571e-05
 [563,] 0.0003257686 0.0002310937 1.729440e-04
 [564,] 0.0001841656 0.0002692645 8.283500e-05
 [565,] 0.0002532446 0.0001967226 4.068812e-05
 [566,] 0.0002354073 0.0001978557 4.099081e-05
 [567,] 0.0002451994 0.0001990014 3.994615e-05
 [568,] 0.0003969704 0.0001940137 6.760947e-05
 [569,] 0.0003191315 0.0001480482 9.165446e-05
 [570,] 0.0002415472 0.0001796924 9.985112e-05
 [571,] 0.0003369067 0.0001893114 1.246358e-04
 [572,] 0.0003306516 0.0002360865 1.820639e-04
 [573,] 0.0002451994 0.0001954774 4.024313e-05
 [574,] 0.0002426187 0.0001944300 4.020005e-05
 [575,] 0.0003217851 0.0001933971 1.241875e-04
 [576,] 0.0001840445 0.0002657198 8.220692e-05
 [577,] 0.0003038816 0.0001464049 8.556299e-05
 [578,] 0.0003202456 0.0002408444 1.810639e-04
 [579,] 0.0003403569 0.0001942342 1.326537e-04
 [580,] 0.0001680166 0.0001781280 3.741420e-05
 [581,] 0.0003292957 0.0001922213 1.256150e-04
 [582,] 0.0001638058 0.0001774254 3.726583e-05
 [583,] 0.0001881375 0.0002600041 7.830706e-05
 [584,] 0.0002568649 0.0001984764 4.057971e-05
 [585,] 0.0001669322 0.0001774254 3.739708e-05
 [586,] 0.0001843025 0.0002631069 8.208386e-05
 [587,] 0.0003013104 0.0002369399 1.640451e-04
 [588,] 0.0001840445 0.0002607357 8.077706e-05
 [589,] 0.0002451994 0.0002018300 4.107628e-05
 [590,] 0.0003155122 0.0002227669 1.570945e-04
 [591,] 0.0001885022 0.0002408016 7.434073e-05
 [592,] 0.0002433760 0.0002536026 6.260406e-05
 [593,] 0.0003376198 0.0001887608 1.241441e-04
 [594,] 0.0001836663 0.0002441522 7.442745e-05
 [595,] 0.0003280193 0.0001884912 1.201737e-04
 [596,] 0.0003129586 0.0002266784 1.600635e-04
 [597,] 0.0002532446 0.0001982176 4.055211e-05
 [598,] 0.0003129586 0.0002259123 1.591988e-04
 [599,] 0.0002505113 0.0001986869 4.037020e-05
 [600,] 0.0003369130 0.0001892121 1.243189e-04
 [601,] 0.0002478299 0.0001972329 4.035776e-05
 [602,] 0.0001658692 0.0001781666 3.739860e-05
 [603,] 0.0001618241 0.0001760503 3.731248e-05
 [604,] 0.0001837997 0.0002410258 7.389541e-05
 [605,] 0.0001834394 0.0002396187 7.328517e-05
 [606,] 0.0002426187 0.0001844001 4.307520e-05
 [607,] 0.0002617665 0.0001809809 4.313839e-05
 [608,] 0.0002160511 0.0002258147 7.738566e-05
 [609,] 0.0002483681 0.0001879689 4.310969e-05
 [610,] 0.0001840887 0.0002376353 7.361163e-05
 [611,] 0.0003135429 0.0001492423 9.141886e-05
 [612,] 0.0002972675 0.0002499157 1.749957e-04
 [613,] 0.0001841656 0.0002480024 7.676800e-05
 [614,] 0.0002492085 0.0001869111 4.165315e-05
 [615,] 0.0002283129 0.0001774530 6.786194e-05
 [616,] 0.0001844073 0.0002482409 7.739288e-05
 [617,] 0.0002825337 0.0001890857 4.338239e-05
 [618,] 0.0001836725 0.0002480024 7.551700e-05
 [619,] 0.0001849502 0.0002491323 7.881347e-05
 [620,] 0.0001650212 0.0001778370 3.750375e-05
 [621,] 0.0003277290 0.0001927551 1.251849e-04
 [622,] 0.0003097053 0.0001475127 8.748982e-05
 [623,] 0.0003245799 0.0001918985 1.228451e-04
 [624,] 0.0003233503 0.0001931205 1.239489e-04
 [625,] 0.0001675397 0.0001807771 3.749530e-05
 [626,] 0.0003227070 0.0001934883 1.241682e-04
 [627,] 0.0001714098 0.0001800434 3.767861e-05
 [628,] 0.0001702924 0.0001800590 3.771017e-05
 [629,] 0.0001843968 0.0002520939 7.844842e-05
 [630,] 0.0001565666 0.0002095951 4.009607e-05
 [631,] 0.0001691965 0.0001789393 3.771092e-05
 [632,] 0.0002337968 0.0001881396 4.071282e-05
 [633,] 0.0002961978 0.0001745121 4.802148e-05
 [634,] 0.0002324054 0.0001549396 4.621330e-05
 [635,] 0.0002026395 0.0002711771 3.608487e-05
 [636,] 0.0001529627 0.0001731058 3.915454e-05
 [637,] 0.0002152734 0.0002582061 3.565694e-05
 [638,] 0.0001853640 0.0003465224 1.098680e-04
 [639,] 0.0001938569 0.0003111018 4.678143e-05
 [640,] 0.0002516515 0.0001963833 9.822327e-05
 [641,] 0.0002335214 0.0001988105 9.146606e-05
 [642,] 0.0001704160 0.0001555321 3.992870e-05
 [643,] 0.0001714092 0.0002229489 5.827330e-05
 [644,] 0.0001705745 0.0001579695 3.974772e-05
 [645,] 0.0001716396 0.0001581302 3.981924e-05
 [646,] 0.0001705494 0.0001581302 3.971150e-05
 [647,] 0.0002648290 0.0001920905 1.000521e-04
 [648,] 0.0006099824 0.0001747667 9.125852e-05
 [649,] 0.0001704797 0.0002176779 5.698872e-05
 [650,] 0.0001859686 0.0003298259 1.065239e-04
 [651,] 0.0001711028 0.0002185045 5.616616e-05
 [652,] 0.0001692513 0.0001571094 3.980315e-05
 [653,] 0.0002037261 0.0001938341 3.707916e-05
 [654,] 0.0001963009 0.0001944254 3.683902e-05
 [655,] 0.0001869901 0.0003212912 1.058163e-04
 [656,] 0.0001843159 0.0002331252 8.812769e-05
 [657,] 0.0002483602 0.0001939725 9.455742e-05
 [658,] 0.0002406718 0.0001924901 8.999779e-05
 [659,] 0.0001645584 0.0001554002 3.950481e-05
 [660,] 0.0001868577 0.0003180784 1.044908e-04
 [661,] 0.0001828045 0.0002400695 8.943756e-05
 [662,] 0.0002002378 0.0001778534 3.845508e-05
 [663,] 0.0002432320 0.0001912330 9.011903e-05
 [664,] 0.0002510769 0.0001927796 9.482793e-05
 [665,] 0.0001709429 0.0002180451 5.665965e-05
 [666,] 0.0001806432 0.0002298463 8.380210e-05
 [667,] 0.0001760309 0.0002331252 8.087252e-05
 [668,] 0.0001863280 0.0003070035 9.979023e-05
 [669,] 0.0001432861 0.0003690629 4.628894e-05
 [670,] 0.0001450235 0.0003666398 4.546180e-05
 [671,] 0.0001864542 0.0002937482 9.594672e-05
 [672,] 0.0002184263 0.0001568446 7.308093e-05
 [673,] 0.0001886264 0.0001747863 3.739394e-05
 [674,] 0.0002184263 0.0001587691 7.464919e-05
 [675,] 0.0001857262 0.0002774093 8.933174e-05
 [676,] 0.0002249158 0.0001564484 7.482271e-05
 [677,] 0.0002445576 0.0001953700 9.405358e-05
 [678,] 0.0002227114 0.0001568134 7.443285e-05
 [679,] 0.0002227114 0.0001564484 7.412237e-05
 [680,] 0.0002227114 0.0001564484 7.412237e-05
 [681,] 0.0002249158 0.0001565622 7.492110e-05
 [682,] 0.0001920367 0.0002256729 9.061879e-05
 [683,] 0.0002227114 0.0001558414 7.360327e-05
 [684,] 0.0002227114 0.0001565622 7.421923e-05
 [685,] 0.0001847611 0.0002546613 7.356399e-05
 [686,] 0.0002194365 0.0001584535 7.472846e-05
 [687,] 0.0002194365 0.0001584535 7.472846e-05
 [688,] 0.0002124956 0.0001410785 5.594935e-05
 [689,] 0.0002124956 0.0001592301 7.301115e-05
 [690,] 0.0002184263 0.0001634366 7.834417e-05
 [691,] 0.0001558259 0.0001521708 3.945406e-05
 [692,] 0.0001531751 0.0001523277 3.926246e-05
 [693,] 0.0002550547 0.0002029546 1.054623e-04
 [694,] 0.0003658232 0.0001522873 5.624023e-05
 [695,] 0.0001856835 0.0002617562 6.923553e-05
 [696,] 0.0002310583 0.0002240773 1.101158e-04
 [697,] 0.0002307289 0.0002240773 1.098884e-04
 [698,] 0.0001856835 0.0002605892 6.898907e-05
 [699,] 0.0001857326 0.0002815872 7.320826e-05
 [700,] 0.0002296425 0.0002191708 1.059195e-04
 [701,] 0.0001855901 0.0002904184 7.548977e-05
 [702,] 0.0001719811 0.0002143582 5.858149e-05
 [703,] 0.0002023581 0.0001553712 4.463916e-05
 [704,] 0.0001857834 0.0002890390 7.455321e-05
 [705,] 0.0001856360 0.0002878073 7.478193e-05
 [706,] 0.0002056945 0.0001557674 4.482830e-05
 [707,] 0.0001856835 0.0002887310 7.481216e-05
 [708,] 0.0001856835 0.0002887310 7.481216e-05
 [709,] 0.0001861843 0.0002878073 7.319838e-05
 [710,] 0.0001858358 0.0002874788 7.407335e-05
 [711,] 0.0001861843 0.0002871225 7.306163e-05
 [712,] 0.0001862481 0.0002851027 7.250551e-05
 [713,] 0.0001863738 0.0002851027 7.221751e-05
 [714,] 0.0001859454 0.0002837671 7.300260e-05
 [715,] 0.0002302692 0.0002316128 1.152328e-04
 [716,] 0.0001729711 0.0002132902 5.938775e-05
 [717,] 0.0001857834 0.0002812597 7.295092e-05
 [718,] 0.0001858898 0.0002811375 7.258513e-05
 [719,] 0.0001997075 0.0001584798 4.325666e-05
 [720,] 0.0001858898 0.0002811375 7.258513e-05
 [721,] 0.0001852308 0.0002786181 7.449710e-05
 [722,] 0.0002053522 0.0001467195 4.992993e-05
 [723,] 0.0001855481 0.0002798987 7.339908e-05
 [724,] 0.0002147453 0.0002464953 8.008045e-05
 [725,] 0.0001851494 0.0002638749 7.167193e-05
 [726,] 0.0001857861 0.0002730849 7.118932e-05
 [727,] 0.0002096951 0.0003232442 3.627606e-05
 [728,] 0.0001853505 0.0002689035 7.175181e-05
 [729,] 0.0004009558 0.0001519284 1.129989e-04
 [730,] 0.0001763224 0.0002110904 6.139019e-05
 [731,] 0.0013902687 0.0001995215 6.343882e-04
 [732,] 0.0013258357 0.0002843335 1.177258e-03
 [733,] 0.0005401335 0.0003695400 6.759592e-04
 [734,] 0.0004500347 0.0003964604 5.902863e-04
 [735,] 0.0001723665 0.0002040425 5.631728e-05
 [736,] 0.0001717700 0.0002040639 5.585730e-05
 [737,] 0.0004530643 0.0004591211 7.155109e-04
 [738,] 0.0004530643 0.0004562881 7.100889e-04
 [739,] 0.0004592458 0.0004599333 7.295041e-04
 [740,] 0.0005638184 0.0003833483 7.470897e-04
 [741,] 0.0005700967 0.0003771692 7.398618e-04
 [742,] 0.0001723244 0.0002029038 5.621538e-05
 [743,] 0.0004236082 0.0004811021 6.947248e-04
 [744,] 0.0004022432 0.0004561028 6.092865e-04
 [745,] 0.0005351695 0.0005362760 1.069922e-03
 [746,] 0.0004248623 0.0001944779 1.721572e-04
 [747,] 0.0001735917 0.0002031601 5.692356e-05
 [748,] 0.0005990914 0.0004440992 9.718293e-04
 [749,] 0.0001629729 0.0002156978 4.002220e-05
 [750,] 0.0002012358 0.0006856038 8.959974e-05
 [751,] 0.0005829048 0.0001449942 8.406849e-05
 [752,] 0.0001843204 0.0002451412 9.015312e-05
 [753,] 0.0001623260 0.0004330836 1.394067e-04
 [754,] 0.0001915244 0.0005544415 6.803862e-05
 [755,] 0.0002317204 0.0002017162 1.110738e-04
 [756,] 0.0002737576 0.0001824055 1.075252e-04
 [757,] 0.0002311669 0.0001853547 5.615702e-05
 [758,] 0.0001684491 0.0002968672 1.103361e-04
 [759,] 0.0001731004 0.0001620535 5.043246e-05
 [760,] 0.0001395244 0.0001862963 4.294131e-05
 [761,] 0.0001394655 0.0001845865 4.291487e-05
 [762,] 0.0001346881 0.0001594704 3.676103e-05
 [763,] 0.0002762792 0.0002030647 6.378829e-05
 [764,] 0.0001622424 0.0002833137 7.931007e-05
 [765,] 0.0001428179 0.0001416980 3.712698e-05
 [766,] 0.0001584410 0.0002805460 7.281233e-05
 [767,] 0.0001405756 0.0001878528 4.224534e-05
 [768,] 0.0001952461 0.0004412545 4.662253e-05
 [769,] 0.0001848976 0.0004164132 4.734308e-05
 [770,] 0.0001808928 0.0004213008 4.817665e-05
 [771,] 0.0001741801 0.0001799917 4.431078e-05
 [772,] 0.0001741877 0.0005324515 5.110949e-05
 [773,] 0.0001574358 0.0001774603 3.874633e-05
 [774,] 0.0001913054 0.0004675010 4.696679e-05
 [775,] 0.0001314781 0.0003300132 6.049439e-05
 [776,] 0.0001663379 0.0003718896 1.059718e-04
 [777,] 0.0001759325 0.0006088103 5.354188e-05
 [778,] 0.0001678380 0.0001834591 4.321851e-05
 [779,] 0.0001727698 0.0006029164 5.437063e-05
 [780,] 0.0001759325 0.0005967808 5.316861e-05
 [781,] 0.0001727698 0.0005816631 5.367134e-05
 [782,] 0.0002243739 0.0004930219 2.864173e-04
 [783,] 0.0001656899 0.0003510229 9.963772e-05
 [784,] 0.0001844285 0.0004478906 4.625380e-05
 [785,] 0.0001777032 0.0005275553 7.166758e-05
 [786,] 0.0003224225 0.0001417960 7.913650e-05
 [787,] 0.0003346529 0.0001435608 8.505301e-05
 [788,] 0.0001735408 0.0004103721 4.750631e-05
 [789,] 0.0002841361 0.0002218040 1.394637e-04
 [790,] 0.0001604357 0.0005503833 5.950706e-05
 [791,] 0.0002108157 0.0001466443 5.971747e-05
 [792,] 0.0002171384 0.0001472894 6.201533e-05
 [793,] 0.0003414658 0.0001725796 1.324230e-04
 [794,] 0.0002359195 0.0001815547 9.990109e-05
 [795,] 0.0002579744 0.0001805674 1.090658e-04
 [796,] 0.0002470392 0.0001811839 1.047749e-04
 [797,] 0.0002536531 0.0001818061 1.082818e-04
 [798,] 0.0002542779 0.0001830948 1.097220e-04
 [799,] 0.0002530292 0.0001874195 1.131664e-04
 [800,] 0.0001826578 0.0001951040 6.427699e-05
 [801,] 0.0001644902 0.0001468263 4.821613e-05
 [802,] 0.0001975729 0.0001701956 7.543979e-05
 [803,] 0.0002200274 0.0001769939 5.558490e-05
 [804,] 0.0001637119 0.0001449936 4.700474e-05
 [805,] 0.0001621988 0.0001447903 4.646758e-05
 [806,] 0.0001621988 0.0001445460 4.633544e-05
 [807,] 0.0001621988 0.0001445460 4.633544e-05
 [808,] 0.0001604995 0.0001445460 4.585646e-05
 [809,] 0.0001604995 0.0001445460 4.585646e-05
 [810,] 0.0001604995 0.0001443377 4.574647e-05
 [811,] 0.0001604995 0.0001443377 4.574647e-05
 [812,] 0.0001604995 0.0001441325 4.563728e-05
 [813,] 0.0001614637 0.0001442953 4.584107e-05
 [814,] 0.0001597972 0.0001438935 4.516306e-05
 [815,] 0.0002010445 0.0004969940 2.321548e-04
 [816,] 0.0001604995 0.0001433448 4.505022e-05
 [817,] 0.0001584338 0.0001437083 4.468818e-05
 [818,] 0.0002615031 0.0005191833 3.883764e-04
 [819,] 0.0003404317 0.0001409297 7.659990e-05
 [820,] 0.0002576794 0.0005072947 3.684140e-04
 [821,] 0.0001675607 0.0004071029 9.009213e-05
 [822,] 0.0002595266 0.0005072947 3.730720e-04
 [823,] 0.0001676468 0.0004024621 9.114544e-05
 [824,] 0.0001591087 0.0001440992 4.508274e-05
 [825,] 0.0002020309 0.0004930933 2.323878e-04
 [826,] 0.0001590338 0.0001439061 4.495928e-05
 [827,] 0.0001583604 0.0001444945 4.507810e-05
 [828,] 0.0002156667 0.0001721870 5.645447e-05
 [829,] 0.0001677132 0.0003979041 9.124659e-05
 [830,] 0.0002670272 0.0004967610 3.824557e-04
 [831,] 0.0001677132 0.0003979041 9.124659e-05
 [832,] 0.0003274159 0.0001431599 7.911139e-05
 [833,] 0.0001590338 0.0001440992 4.506185e-05
 [834,] 0.0001590338 0.0001442953 4.516518e-05
 [835,] 0.0002729766 0.0004994532 3.994894e-04
 [836,] 0.0001572817 0.0001444658 4.461545e-05
 [837,] 0.0001590338 0.0001440883 4.490585e-05
 [838,] 0.0001677495 0.0003984140 9.173893e-05
 [839,] 0.0002021939 0.0004904260 2.315150e-04
 [840,] 0.0001668452 0.0002003126 5.663830e-05
 [841,] 0.0001597207 0.0001433512 4.468319e-05
 [842,] 0.0001687889 0.0004001680 9.654129e-05
 [843,] 0.0002827997 0.0004707732 3.943490e-04
 [844,] 0.0002022852 0.0004483851 2.113249e-04
 [845,] 0.0001934050 0.0004423643 1.909052e-04
 [846,] 0.0002051703 0.0004426614 2.143453e-04
 [847,] 0.0001934050 0.0004388725 1.892544e-04
 [848,] 0.0002633304 0.0004819505 3.605016e-04
 [849,] 0.0002744323 0.0004516181 3.571000e-04
 [850,] 0.0002131967 0.0001748639 5.739544e-05
 [851,] 0.0001418718 0.0001992319 4.296513e-05
 [852,] 0.0002596293 0.0001602695 8.389635e-05
 [853,] 0.0002005513 0.0002851189 1.112836e-04
 [854,] 0.0001452766 0.0001903344 4.307245e-05
 [855,] 0.0001589337 0.0001824948 5.093112e-05
 [856,] 0.0002038322 0.0002843812 1.151849e-04
 [857,] 0.0002216950 0.0009144753 5.110116e-04
 [858,] 0.0002015123 0.0002869192 1.133938e-04
 [859,] 0.0001991202 0.0002737958 1.048015e-04
 [860,] 0.0002131579 0.0008686983 4.385720e-04
 [861,] 0.0001993668 0.0002811805 1.082447e-04
 [862,] 0.0002010396 0.0002802585 1.099092e-04
 [863,] 0.0002010396 0.0002793423 1.095152e-04
 [864,] 0.0002005513 0.0002793423 1.088606e-04
 [865,] 0.0002099679 0.0008752030 4.249077e-04
 [866,] 0.0001945926 0.0002699756 9.712150e-05
 [867,] 0.0001945926 0.0002699756 9.712150e-05
 [868,] 0.0001955441 0.0002716956 9.912506e-05
 [869,] 0.0002044910 0.0008510582 3.841391e-04
 [870,] 0.0002088877 0.0009592840 4.584340e-04
 [871,] 0.0001944115 0.0002683615 9.625734e-05
 [872,] 0.0001942321 0.0002742187 9.818330e-05
 [873,] 0.0002991136 0.0002212362 7.966721e-05
 [874,] 0.0001589338 0.0001831545 5.183263e-05
 [875,] 0.0001942321 0.0002742187 9.818330e-05
 [876,] 0.0001882431 0.0001914494 7.708617e-05
 [877,] 0.0002117188 0.0008565318 4.252031e-04
 [878,] 0.0002122780 0.0008610587 4.304448e-04
 [879,] 0.0001949788 0.0002217386 7.912565e-05
 [880,] 0.0001940369 0.0002211721 7.799042e-05
 [881,] 0.0002085232 0.0008610587 4.103154e-04
 [882,] 0.0001400154 0.0001898351 4.253820e-05
 [883,] 0.0001407529 0.0002437137 4.547061e-05
 [884,] 0.0002111647 0.0008515872 4.198185e-04
 [885,] 0.0002111647 0.0008515872 4.198185e-04
 [886,] 0.0001420587 0.0001894250 4.277555e-05
 [887,] 0.0001949788 0.0002489866 8.974584e-05
 [888,] 0.0001945926 0.0002497318 8.955745e-05
 [889,] 0.0001942321 0.0002504065 8.936375e-05
 [890,] 0.0002106157 0.0008565318 4.193340e-04
 [891,] 0.0002110583 0.0008411933 4.143460e-04
 [892,] 0.0002250470 0.0008800659 5.100062e-04
 [893,] 0.0002221962 0.0009006034 5.063178e-04
 [894,] 0.0001848603 0.0001813940 7.052450e-05
 [895,] 0.0002415029 0.0006764366 4.477284e-04
 [896,] 0.0002064555 0.0008515872 3.948520e-04
 [897,] 0.0002030068 0.0001855899 6.154524e-05
 [898,] 0.0002068364 0.0001664523 5.503814e-05
 [899,] 0.0001950889 0.0001849608 7.747444e-05
 [900,] 0.0002181581 0.0001858404 6.601871e-05
 [901,] 0.0001949788 0.0003087085 1.122767e-04
 [902,] 0.0001586069 0.0001576688 4.655455e-05
 [903,] 0.0002138377 0.0001710199 5.553531e-05
 [904,] 0.0002399422 0.0001599564 7.788614e-05
 [905,] 0.0001890630 0.0003419487 1.114889e-04
 [906,] 0.0002685513 0.0004395548 3.373269e-04
 [907,] 0.0001889347 0.0003494430 1.135051e-04
 [908,] 0.0001722593 0.0003274808 1.193507e-04
 [909,] 0.0001918467 0.0002995605 1.029238e-04
 [910,] 0.0004276768 0.0003049834 3.935329e-04
 [911,] 0.0002363420 0.0001941589 8.279012e-05
 [912,] 0.0002388040 0.0001877443 7.581991e-05
 [913,] 0.0002128620 0.0001702289 7.650727e-05
 [914,] 0.0002273128 0.0001707313 8.258481e-05
 [915,] 0.0001446569 0.0001671211 4.147880e-05
 [916,] 0.0001932107 0.0002672227 9.472447e-05
 [917,] 0.0001922310 0.0002664289 9.302837e-05
 [918,] 0.0001974725 0.0002320129 1.044569e-04
 [919,] 0.0003282447 0.0004493240 4.519110e-04
 [920,] 0.0001939697 0.0002310804 1.013100e-04
 [921,] 0.0001902729 0.0002290146 9.747707e-05
 [922,] 0.0001974725 0.0002259253 1.012976e-04
 [923,] 0.0002021439 0.0002526310 1.000144e-04
 [924,] 0.0001940781 0.0002526310 9.041940e-05
 [925,] 0.0002123126 0.0002064101 8.610825e-05
 [926,] 0.0001964580 0.0002217949 9.842647e-05
 [927,] 0.0002053156 0.0002189879 1.030075e-04
 [928,] 0.0003087459 0.0003989690 3.638018e-04
 [929,] 0.0001694397 0.0002716494 9.759488e-05
 [930,] 0.0003654170 0.0002793350 2.914703e-04
 [931,] 0.0002543445 0.0003026902 1.905191e-04
 [932,] 0.0003050913 0.0003817877 3.404960e-04
 [933,] 0.0002087890 0.0002134118 1.020451e-04
 [934,] 0.0001977814 0.0002143358 9.552744e-05
 [935,] 0.0002646640 0.0007134648 5.496300e-04
 [936,] 0.0001977814 0.0002134455 9.505545e-05
 [937,] 0.0003124708 0.0003599409 3.283335e-04
 [938,] 0.0003124708 0.0003579339 3.261931e-04
 [939,] 0.0003124708 0.0003543285 3.223447e-04
 [940,] 0.0002079349 0.0002195590 6.907624e-05
 [941,] 0.0001850181 0.0002233171 6.898709e-05
 [942,] 0.0001788546 0.0002232311 6.351568e-05
 [943,] 0.0002076149 0.0002080954 9.827727e-05
 [944,] 0.0002227196 0.0004184920 2.388939e-04
 [945,] 0.0001977814 0.0002090236 9.270271e-05
 [946,] 0.0001977814 0.0002090236 9.270271e-05
 [947,] 0.0001915652 0.0002098753 8.915777e-05
 [948,] 0.0001896283 0.0002090236 8.747798e-05
 [949,] 0.0001937917 0.0002072592 8.926257e-05
 [950,] 0.0001384184 0.0001862134 4.294775e-05
 [951,] 0.0002169267 0.0004067045 2.226453e-04
 [952,] 0.0001709158 0.0003587941 1.035955e-04
 [953,] 0.0002041900 0.0002031065 9.332583e-05
 [954,] 0.0001957579 0.0002056086 8.963213e-05
 [955,] 0.0001797078 0.0002256633 6.648726e-05
 [956,] 0.0001925086 0.0002080954 8.887388e-05
 [957,] 0.0002169267 0.0003996906 2.187802e-04
 [958,] 0.0001925086 0.0002125826 9.112986e-05
 [959,] 0.0002600861 0.0006363871 4.750297e-04
 [960,] 0.0001910426 0.0002458099 8.402339e-05
 [961,] 0.0002041900 0.0002056269 9.477155e-05
 [962,] 0.0001905432 0.0002107537 8.892317e-05
 [963,] 0.0001937917 0.0002072779 8.927212e-05
 [964,] 0.0001947677 0.0002072779 8.988634e-05
 [965,] 0.0002041900 0.0002047311 9.425836e-05
 [966,] 0.0002023400 0.0002039242 9.269889e-05
 [967,] 0.0002053671 0.0002057014 9.552064e-05
 [968,] 0.0002099903 0.0001958313 7.760538e-05
 [969,] 0.0001904765 0.0002453958 8.288307e-05
 [970,] 0.0002031352 0.0002073536 9.511409e-05
 [971,] 0.0002040521 0.0001973006 7.611486e-05
 [972,] 0.0002065093 0.0002065239 9.668521e-05
 [973,] 0.0001934859 0.0002116997 9.132981e-05
 [974,] 0.0001901092 0.0002395094 8.064175e-05
 [975,] 0.0001967952 0.0002108322 9.303267e-05
 [976,] 0.0001303032 0.0001460710 3.595399e-05
 [977,] 0.0002112297 0.0001951627 7.766819e-05
 [978,] 0.0002112297 0.0001949057 7.745645e-05
 [979,] 0.0001815520 0.0002119455 6.118363e-05
 [980,] 0.0001919037 0.0002433585 8.403032e-05
 [981,] 0.0001382116 0.0001862216 4.291858e-05
 [982,] 0.0001917413 0.0002433585 8.382554e-05
 [983,] 0.0001998975 0.0002124893 9.592146e-05
 [984,] 0.0002124673 0.0002089529 1.017430e-04
 [985,] 0.0001984851 0.0002163785 9.708154e-05
 [986,] 0.0001998975 0.0002124557 9.590324e-05
 [987,] 0.0002163674 0.0002165856 9.538528e-05
 [988,] 0.0001917413 0.0002427730 8.361567e-05
 [989,] 0.0002112297 0.0002191279 9.400599e-05
 [990,] 0.0001995286 0.0002115953 9.519874e-05
 [991,] 0.0001917413 0.0002427730 8.361567e-05
 [992,] 0.0001346469 0.0003133682 6.606830e-05
 [993,] 0.0001779895 0.0002117542 5.949791e-05
 [994,] 0.0001995286 0.0002097027 9.417229e-05
 [995,] 0.0001998975 0.0002070916 9.297921e-05
 [996,] 0.0001349367 0.0003117657 6.640533e-05
 [997,] 0.0001984851 0.0002097027 9.351168e-05
 [998,] 0.0002176981 0.0002143961 9.453547e-05
 [999,] 0.0001911949 0.0002427730 8.317707e-05
[1000,] 0.0002204168 0.0002151796 9.659398e-05
[1001,] 0.0002699820 0.0006300617 4.988521e-04
[1002,] 0.0001809085 0.0002117796 6.078887e-05
[1003,] 0.0002009615 0.0002021730 9.090315e-05
[1004,] 0.0002124673 0.0001989997 9.557134e-05
[1005,] 0.0001912491 0.0002446713 8.365997e-05
[1006,] 0.0002218052 0.0002144304 9.674518e-05
[1007,] 0.0001811198 0.0002113939 6.064023e-05
[1008,] 0.0001815520 0.0002113488 6.079565e-05
[1009,] 0.0001346469 0.0002985503 6.400313e-05
[1010,] 0.0002232134 0.0002145542 9.760745e-05
[1011,] 0.0002020406 0.0002006108 9.065408e-05
[1012,] 0.0002020406 0.0002006108 9.065408e-05
[1013,] 0.0002124673 0.0001982429 9.509822e-05
[1014,] 0.0001927612 0.0002464108 8.594146e-05
[1015,] 0.0001803799 0.0002369090 9.131670e-05
[1016,] 0.0001990051 0.0001780557 7.624652e-05
[1017,] 0.0001910940 0.0002453336 8.368931e-05
[1018,] 0.0001910940 0.0002453336 8.368931e-05
[1019,] 0.0001811198 0.0002115723 6.074831e-05
[1020,] 0.0003724139 0.0002046522 1.618552e-04
[1021,] 0.0001910940 0.0002453336 8.368931e-05
[1022,] 0.0002051469 0.0001982429 9.127050e-05
[1023,] 0.0001334368 0.0002985503 6.160542e-05
[1024,] 0.0001917148 0.0001762183 7.192132e-05
[1025,] 0.0001334368 0.0002961961 6.129677e-05
[1026,] 0.0001972689 0.0002022156 8.874616e-05
[1027,] 0.0001809085 0.0002112635 6.044660e-05
[1028,] 0.0001877885 0.0001772769 7.066736e-05
[1029,] 0.0002111461 0.0001945143 7.700546e-05
[1030,] 0.0002052060 0.0001968486 7.619790e-05
[1031,] 0.0001909406 0.0002416194 8.218661e-05
[1032,] 0.0001909406 0.0002392080 8.134054e-05
[1033,] 0.0001897698 0.0001739212 6.982211e-05
[1034,] 0.0001889608 0.0001728970 6.892331e-05
[1035,] 0.0001886757 0.0001779024 7.140509e-05
[1036,] 0.0002427139 0.0007205245 4.795803e-04
[1037,] 0.0001332160 0.0002876303 5.970350e-05
[1038,] 0.0001592281 0.0001669653 3.868404e-05
[1039,] 0.0002102111 0.0001990043 7.993743e-05
[1040,] 0.0001860530 0.0001797715 7.109677e-05
[1041,] 0.0001869143 0.0001803628 7.181253e-05
[1042,] 0.0001334368 0.0002793688 5.905493e-05
[1043,] 0.0001334368 0.0002804777 5.920466e-05
[1044,] 0.0001804885 0.0002107993 5.998681e-05
[1045,] 0.0001318776 0.0002735832 5.461420e-05
[1046,] 0.0001561180 0.0001654541 3.871852e-05
[1047,] 0.0001807021 0.0002106984 5.999400e-05
[1048,] 0.0002028140 0.0001997061 7.705508e-05
[1049,] 0.0001800953 0.0002107993 5.978269e-05
[1050,] 0.0001815915 0.0002106897 6.034504e-05
[1051,] 0.0001339139 0.0002753048 5.939287e-05
[1052,] 0.0001914691 0.0002222404 7.561973e-05
[1053,] 0.0001935682 0.0002327755 8.419582e-05
[1054,] 0.0001914164 0.0001777307 7.248948e-05
[1055,] 0.0001731146 0.0002961989 9.045628e-05
[1056,] 0.0001409577 0.0003084706 7.674186e-05
[1057,] 0.0001940700 0.0002340296 8.515795e-05
[1058,] 0.0001321707 0.0001511304 3.718351e-05
[1059,] 0.0001321882 0.0001511304 3.710157e-05
[1060,] 0.0001322809 0.0001511070 3.690036e-05
[1061,] 0.0001394929 0.0001544206 3.727186e-05
[1062,] 0.0001819066 0.0002105062 6.016871e-05
[1063,] 0.0002659973 0.0002688798 1.747061e-04
[1064,] 0.0001843430 0.0002117399 6.206973e-05
[1065,] 0.0001805856 0.0001971377 7.526068e-05
[1066,] 0.0001555197 0.0001731046 4.392238e-05
[1067,] 0.0002291087 0.0002222744 1.213001e-04
[1068,] 0.0001921910 0.0001983786 8.273514e-05
[1069,] 0.0001942437 0.0001757075 5.632828e-05
[1070,] 0.0002008726 0.0001805025 6.153309e-05
[1071,] 0.0003118633 0.0002561993 1.962533e-04
[1072,] 0.0001483513 0.0001549357 4.075460e-05
[1073,] 0.0002809294 0.0001718144 4.952506e-05
[1074,] 0.0002390369 0.0001507316 5.530397e-05
[1075,] 0.0001501611 0.0001793105 4.911838e-05
[1076,] 0.0001528456 0.0001608823 3.926899e-05
[1077,] 0.0001782984 0.0002119912 1.019756e-04
[1078,] 0.0001770697 0.0002038502 9.282011e-05
[1079,] 0.0001782984 0.0002045221 9.759444e-05
[1080,] 0.0001353303 0.0001860971 4.206929e-05
[1081,] 0.0001871722 0.0002064098 1.313901e-04
[1082,] 0.0001404744 0.0001899638 3.909725e-05
[1083,] 0.0002062616 0.0001878153 6.525348e-05
[1084,] 0.0006465243 0.0005238761 1.201105e-03
[1085,] 0.0001971275 0.0002287550 6.037102e-05
[1086,] 0.0006159010 0.0005419054 1.177031e-03
[1087,] 0.0006785179 0.0006129243 1.433171e-03
[1088,] 0.0001923218 0.0002226790 4.566261e-05
[1089,] 0.0001937896 0.0001899359 5.041605e-05
[1090,] 0.0002011798 0.0002067594 1.467021e-04
[1091,] 0.0002110340 0.0002192277 6.769143e-05
[1092,] 0.0002110775 0.0002186386 6.736126e-05
[1093,] 0.0002111286 0.0002199076 6.768226e-05
[1094,] 0.0007076568 0.0002716643 8.115981e-04
[1095,] 0.0004863217 0.0002618860 5.271413e-04
[1096,] 0.0007237118 0.0002603032 7.915533e-04
[1097,] 0.0001940288 0.0001912181 5.051310e-05
[1098,] 0.0005777791 0.0002644915 6.426631e-04
[1099,] 0.0002149243 0.0002554980 2.207565e-04
[1100,] 0.0005481148 0.0002631278 6.050510e-04
[1101,] 0.0003892438 0.0002713715 4.317039e-04
[1102,] 0.0005777791 0.0002589767 6.278677e-04
[1103,] 0.0001342969 0.0001855144 4.180080e-05
[1104,] 0.0005481148 0.0002631278 6.050510e-04
[1105,] 0.0001696685 0.0001988356 4.200211e-05
[1106,] 0.0002027037 0.0001930335 6.575703e-05
[1107,] 0.0006062096 0.0002617761 6.678190e-04
[1108,] 0.0001746570 0.0002387482 5.978873e-05
[1109,] 0.0005777791 0.0002562291 6.204257e-04
[1110,] 0.0003214122 0.0002542224 3.336973e-04
[1111,] 0.0012988026 0.0002576619 1.442107e-03
[1112,] 0.0005225333 0.0002562291 5.591256e-04
[1113,] 0.0005225333 0.0002562291 5.591256e-04
[1114,] 0.0001688936 0.0002022845 4.230184e-05
[1115,] 0.0001817002 0.0001754527 5.074100e-05
[1116,] 0.0003919497 0.0002515976 4.048622e-04
[1117,] 0.0003389393 0.0002478025 3.424355e-04
[1118,] 0.0001384237 0.0001700577 3.822019e-05
[1119,] 0.0001385061 0.0001700577 3.821657e-05
[1120,] 0.0001547092 0.0002223989 1.123487e-04
[1121,] 0.0001979661 0.0002130541 4.608506e-05
[1122,] 0.0001910304 0.0001762184 4.942552e-05
[1123,] 0.0001331631 0.0002466002 5.625435e-05
[1124,] 0.0003356386 0.0002416646 3.295015e-04
[1125,] 0.0001340970 0.0001896142 4.227622e-05
[1126,] 0.0001756297 0.0002379104 5.875596e-05
[1127,] 0.0001912208 0.0002153837 6.021864e-05
[1128,] 0.0001816580 0.0001940800 6.421509e-05
[1129,] 0.0001816580 0.0001947556 6.467370e-05
[1130,] 0.0001870146 0.0001947556 6.681274e-05
[1131,] 0.0001884151 0.0001947556 6.736966e-05
[1132,] 0.0001816479 0.0001915175 6.225858e-05
[1133,] 0.0001904134 0.0001940287 6.761146e-05
[1134,] 0.0001946598 0.0001943591 6.952873e-05
[1135,] 0.0001824623 0.0001792957 5.049352e-05
[1136,] 0.0012084285 0.0002300246 1.010117e-03
[1137,] 0.0001870146 0.0001957539 6.737018e-05
[1138,] 0.0001884151 0.0001966388 6.855929e-05
[1139,] 0.0462742294 0.0002497956 5.335417e-02
[1140,] 0.0002113789 0.0002041102 6.280314e-05
[1141,] 0.0001832166 0.0002020883 6.888135e-05
[1142,] 0.0001958084 0.0002155351 6.808966e-05
[1143,] 0.0001741930 0.0002001060 6.376044e-05
[1144,] 0.0001995675 0.0001997612 6.388029e-05
[1145,] 0.2390252548 0.0001837914 1.742094e-01
[1146,] 0.0002138896 0.0002237130 7.291735e-05
[1147,] 0.0002102817 0.0002371850 7.494824e-05
[1148,] 0.0002104200 0.0002326850 7.289383e-05
[1149,] 0.0002058254 0.0003852218 4.324660e-05
[1150,] 0.0001754881 0.0001949468 5.329510e-05
[1151,] 0.0001757478 0.0001939313 5.288544e-05
[1152,] 0.0001859608 0.0001979169 4.711082e-05
[1153,] 0.0002118606 0.0001582464 4.924204e-05
[1154,] 0.0013219656 0.0001480413 2.450427e-04
[1155,] 0.0002192186 0.0002384563 9.215181e-05
[1156,] 0.0002155017 0.0001618484 5.534239e-05
[1157,] 0.0002096850 0.0001615145 5.407586e-05
[1158,] 0.0002561754 0.0001842438 7.960141e-05
[1159,] 0.0164415965 0.0001476184 5.853040e-03
[1160,] 0.0002311112 0.0002211464 8.815222e-05
[1161,] 0.0002154828 0.0003806336 1.893085e-04
[1162,] 0.0002111947 0.0002234701 7.915318e-05
[1163,] 0.0163410205 0.0001502862 6.296059e-03
[1164,] 0.0002130835 0.0002276377 8.332714e-05
[1165,] 0.0002461873 0.0002225826 9.737243e-05
[1166,] 0.0002113046 0.0002230984 7.915072e-05
[1167,] 0.0002127242 0.0002202800 7.967822e-05
[1168,] 0.0009077864 0.0001452864 1.616071e-04
[1169,] 0.0009077864 0.0001449798 1.631385e-04
[1170,] 0.0006338842 0.0001984567 2.733040e-04
[1171,] 0.0043695027 0.0002105547 3.663029e-03
[1172,] 0.0043390762 0.0002114521 3.660622e-03
[1173,] 0.0002095591 0.0002275296 8.156671e-05
[1174,] 0.0002105808 0.0002264991 8.223689e-05
[1175,] 0.0002116329 0.0004007744 9.231915e-05
[1176,] 0.0125726569 0.0001511499 5.197409e-03
[1177,] 0.0112527699 0.0001514633 4.688880e-03
[1178,] 0.0031845344 0.0001699745 1.845557e-03
[1179,] 0.0068731949 0.0001466344 2.593184e-03
[1180,] 0.0001840286 0.0001640745 6.233920e-05
[1181,] 0.0001676574 0.0002217898 8.080396e-05
[1182,] 0.0002134484 0.0005887863 6.841797e-05
[1183,] 0.0002160602 0.0002022190 6.475771e-05
[1184,] 0.0072791305 0.0001466344 2.743584e-03
[1185,] 0.0001765831 0.0002142113 8.431677e-05
[1186,] 0.0031845344 0.0001695801 1.845916e-03
[1187,] 0.0007532040 0.0002061426 3.594234e-04
[1188,] 0.0001932012 0.0001856789 6.186717e-05
[1189,] 0.0002092665 0.0002177378 7.432238e-05
[1190,] 0.0002196702 0.0002006400 6.499938e-05
[1191,] 0.0031804352 0.0001685658 1.820506e-03
[1192,] 0.0002171119 0.0002177620 6.280320e-05
[1193,] 0.0031845344 0.0001994833 2.466949e-03
[1194,] 0.0001873167 0.0001623579 6.269915e-05
[1195,] 0.0028628484 0.0001986946 2.201034e-03
[1196,] 0.0008671572 0.0002073183 4.197379e-04
[1197,] 0.0002091360 0.0002036495 6.878676e-05
[1198,] 0.0011313023 0.0001989944 4.884468e-04
[1199,] 0.0030217258 0.0001648629 1.647311e-03
[1200,] 0.0058509641 0.0001445639 2.094212e-03
[1201,] 0.0002133099 0.0003138310 7.670188e-05
[1202,] 0.0080917876 0.0001451183 2.953412e-03
[1203,] 0.0001754738 0.0001630435 5.866037e-05
[1204,] 0.0061622236 0.0001443473 2.190147e-03
[1205,] 0.0065245680 0.0001445639 2.330339e-03
[1206,] 0.0002096009 0.0002027081 6.898289e-05
[1207,] 0.0002091886 0.0002075617 7.048863e-05
[1208,] 0.0010791930 0.0002041488 5.007084e-04
[1209,] 0.0030217258 0.0001626132 1.595770e-03
[1210,] 0.0002145952 0.0005758557 6.705966e-05
[1211,] 0.0011170724 0.0002045568 5.212416e-04
[1212,] 0.0002106157 0.0001729895 5.843473e-05
[1213,] 0.0002139717 0.0005674453 6.725863e-05
[1214,] 0.0002270759 0.0001984867 6.885302e-05
[1215,] 0.0002176683 0.0005707130 6.628586e-05
[1216,] 0.0001884892 0.0002018904 5.629077e-05
[1217,] 0.0028628484 0.0001617489 1.502055e-03
[1218,] 0.0002109533 0.0002032216 9.992588e-05
[1219,] 0.0076387321 0.0001444645 2.741979e-03
[1220,] 0.0002185136 0.0001994961 6.595064e-05
[1221,] 0.0076387321 0.0001444645 2.741979e-03
[1222,] 0.0023433617 0.0001596608 1.194460e-03
[1223,] 0.0011313023 0.0002040346 5.240391e-04
[1224,] 0.0001774354 0.0001676258 6.183548e-05
[1225,] 0.0058509641 0.0001441407 2.071237e-03
[1226,] 0.0027259658 0.0001606069 1.405321e-03
[1227,] 0.0002169297 0.0002813530 7.030739e-05
[1228,] 0.0076387321 0.0001454147 2.812015e-03
[1229,] 0.0027259658 0.0001609308 1.414739e-03
[1230,] 0.0061622236 0.0001447907 2.218927e-03
[1231,] 0.0002076735 0.0002136913 1.043883e-04
[1232,] 0.0001689192 0.0001617059 5.557834e-05
[1233,] 0.0002059585 0.0002011550 9.579043e-05
[1234,] 0.0011596144 0.0001600661 5.963589e-04
[1235,] 0.0058081978 0.0001447067 2.096995e-03
[1236,] 0.0001919906 0.0001837799 6.057178e-05
[1237,] 0.0001890042 0.0002044487 5.893598e-05
[1238,] 0.0010400031 0.0002018824 4.675149e-04
[1239,] 0.0002147447 0.0002796914 7.117489e-05
[1240,] 0.0001910010 0.0001835135 5.987497e-05
[1241,] 0.0024635369 0.0001505452 1.056352e-03
[1242,] 0.0002076735 0.0002003608 9.600188e-05
[1243,] 0.0032487466 0.0001474732 1.259290e-03
[1244,] 0.0010483847 0.0002006808 4.632921e-04
[1245,] 0.0058081978 0.0001445709 2.070230e-03
[1246,] 0.0010653591 0.0002001737 4.671709e-04
[1247,] 0.0002089167 0.0002020837 6.811238e-05
[1248,] 0.0002093069 0.0002025418 6.878978e-05
[1249,] 0.0001917535 0.0001834990 6.032100e-05
[1250,] 0.0001809327 0.0001974840 5.268415e-05
[1251,] 0.0024602566 0.0001547101 1.141954e-03
[1252,] 0.0055190375 0.0001447836 1.979164e-03
[1253,] 0.0010068896 0.0002038951 4.618736e-04
[1254,] 0.0002427166 0.0002215840 9.549975e-05
[1255,] 0.0001684466 0.0001678399 5.820936e-05
[1256,] 0.0010953252 0.0001970923 4.583812e-04
[1257,] 0.0042343760 0.0001443551 1.508431e-03
[1258,] 0.0040261659 0.0001435263 1.403178e-03
[1259,] 0.0002023562 0.0001918634 8.820327e-05
[1260,] 0.0002127759 0.0002144003 7.118525e-05
[1261,] 0.0009350875 0.0001954305 3.834427e-04
[1262,] 0.0002095055 0.0001984390 6.742144e-05
[1263,] 0.0001811339 0.0002036044 5.321677e-05
[1264,] 0.0001892358 0.0001981056 5.850690e-05
[1265,] 0.0002169111 0.0001909810 9.494484e-05
[1266,] 0.0028105618 0.0001440406 9.970930e-04
[1267,] 0.0011685195 0.0001942415 4.653831e-04
[1268,] 0.0002109543 0.0001700695 5.662809e-05
[1269,] 0.0112319130 0.0001504770 4.689853e-03
[1270,] 0.0002387905 0.0002190703 9.491550e-05
[1271,] 0.0001806537 0.0002113458 5.501284e-05
[1272,] 0.0002375895 0.0002188567 9.403045e-05
[1273,] 0.0131481248 0.0001507815 5.512137e-03
[1274,] 0.0013771682 0.0001638753 2.291284e-04
[1275,] 0.0118040504 0.0001501940 4.898526e-03
[1276,] 0.0001829904 0.0001845162 5.548095e-05
[1277,] 0.0002288098 0.0001831150 9.490390e-05
[1278,] 0.0001826037 0.0001831716 5.471974e-05
[1279,] 0.0002095244 0.0001966153 6.635854e-05
[1280,] 0.0002359580 0.0002171793 9.148926e-05
[1281,] 0.0013720156 0.0001638547 2.167500e-04
[1282,] 0.0005647491 0.0001791723 8.552209e-05
[1283,] 0.0001833476 0.0001841353 5.561192e-05
[1284,] 0.0002083500 0.0002046012 5.901372e-05
[1285,] 0.0001831862 0.0001842613 5.553261e-05
[1286,] 0.0105864336 0.0001490690 4.289359e-03
[1287,] 0.0111984410 0.0001490474 4.531059e-03
[1288,] 0.0001768762 0.0001439444 5.106691e-05
[1289,] 0.0002290145 0.0001691993 8.384984e-05
[1290,] 0.0001826680 0.0001842688 5.509653e-05
[1291,] 0.0117934985 0.0001493447 4.837578e-03
[1292,] 0.0001830249 0.0001839121 5.527463e-05
[1293,] 0.0001779839 0.0001433763 5.092951e-05
[1294,] 0.0002168176 0.0001665493 7.704127e-05
[1295,] 0.0002339855 0.0002094826 8.251307e-05
[1296,] 0.0001831007 0.0001821197 5.469248e-05
[1297,] 0.0001975928 0.0002202910 6.586604e-05
[1298,] 0.0005100753 0.0001840924 1.157644e-04
[1299,] 0.0005520420 0.0001823331 8.035016e-05
[1300,] 0.0089468911 0.0001527881 3.862349e-03
[1301,] 0.0005578640 0.0001826699 8.052967e-05
[1302,] 0.0002090841 0.0001974427 6.623624e-05
[1303,] 0.0002071062 0.0003153961 8.454176e-05
[1304,] 0.0001757747 0.0001444403 5.035781e-05
[1305,] 0.0009150708 0.0001830954 1.319205e-04
[1306,] 0.0001866372 0.0001845834 5.758769e-05
[1307,] 0.0005457338 0.0001807559 8.189315e-05
[1308,] 0.0247998479 0.0001545703 1.086308e-02
[1309,] 0.0009698853 0.0001555816 9.552692e-05
[1310,] 0.0002091530 0.0001949365 6.500757e-05
[1311,] 0.0001856800 0.0001893005 5.885053e-05
[1312,] 0.0002907878 0.0001678205 1.037589e-04
[1313,] 0.0001859486 0.0001882774 5.860729e-05
[1314,] 0.0001928939 0.0001599375 5.953950e-05
[1315,] 0.0007445111 0.0001791567 1.048993e-04
[1316,] 0.0002413435 0.0002049778 7.762423e-05
[1317,] 0.0002519085 0.0002153672 8.349318e-05
[1318,] 0.0002279549 0.0002047191 7.272954e-05
[1319,] 0.0001818959 0.0001647502 4.918041e-05
[1320,] 0.0019367450 0.0001998226 6.426133e-04
[1321,] 0.0001677694 0.0001453230 4.658661e-05
[1322,] 0.0003153230 0.0004993538 3.678179e-05
[1323,] 0.0002382681 0.0002084426 8.377075e-05
[1324,] 0.0002377537 0.0002114985 8.858880e-05
[1325,] 0.0002675103 0.0002158351 8.908757e-05
[1326,] 0.0002279947 0.0003805996 3.729615e-05
[1327,] 0.0002323129 0.0003901401 3.728853e-05
[1328,] 0.0001707743 0.0002696102 5.731998e-05
[1329,] 0.0002704812 0.0002166150 1.097655e-04
[1330,] 0.0002346484 0.0003751575 3.718610e-05
[1331,] 0.0002185238 0.0003734545 5.536491e-05
[1332,] 0.0002665053 0.0002203449 1.127685e-04
[1333,] 0.0002122290 0.0004167533 5.757496e-05
[1334,] 0.0002814321 0.0001787036 4.912001e-05
[1335,] 0.0002626372 0.0002217558 1.126149e-04
[1336,] 0.0001519766 0.0001462611 4.271834e-05
[1337,] 0.0005406678 0.0001611805 6.111344e-05
[1338,] 0.0001534205 0.0001449348 4.212439e-05
[1339,] 0.0002092732 0.0004133548 5.795177e-05
[1340,] 0.0013888197 0.0002066343 1.118520e-04
[1341,] 0.0001752981 0.0001524334 4.383100e-05
[1342,] 0.0003152981 0.0002745650 2.264816e-04
[1343,] 0.0001978143 0.0001719896 4.471504e-05
[1344,] 0.0001971963 0.0001716399 4.471479e-05
[1345,] 0.0001664568 0.0001821895 4.173973e-05
[1346,] 0.0002872775 0.0001605083 7.328868e-05
[1347,] 0.0002931040 0.0001614467 7.678771e-05
[1348,] 0.0001402343 0.0002006753 4.172015e-05
[1349,] 0.0002793382 0.0002281858 3.982049e-05
[1350,] 0.0002264836 0.0002165659 7.887714e-05
[1351,] 0.0001378262 0.0002395580 5.638581e-05
[1352,] 0.0002385319 0.0001890677 4.853367e-05
[1353,] 0.0001387139 0.0002275669 5.545234e-05
[1354,] 0.0002466496 0.0002096802 1.018187e-04
[1355,] 0.0001369489 0.0001862182 4.679078e-05
[1356,] 0.0002391142 0.0001885141 4.879207e-05
[1357,] 0.0002612011 0.0002018643 7.944915e-05
[1358,] 0.0002491725 0.0001637115 4.902349e-05
[1359,] 0.0002629342 0.0002016659 7.849007e-05
[1360,] 0.0002548069 0.0001602482 5.100781e-05
[1361,] 0.0002245308 0.0002021267 6.884665e-05
[1362,] 0.0002186422 0.0002020972 6.761923e-05
[1363,] 0.0001360039 0.0001821510 4.290878e-05
[1364,] 0.0001405366 0.0001755815 4.636252e-05
[1365,] 0.0002783593 0.0002030242 7.755273e-05
[1366,] 0.0002607368 0.0001577369 5.372415e-05
[1367,] 0.0007905981 0.0011503261 3.686817e-05
[1368,] 0.0002872272 0.0005264385 4.091104e-05
[1369,] 0.0002074487 0.0001745518 5.699758e-05
[1370,] 0.0001791893 0.0003981970 1.157207e-04
[1371,] 0.0002476981 0.0009140849 4.592091e-05
[1372,] 0.0001797283 0.0004012569 1.180885e-04
[1373,] 0.0001903363 0.0004346977 1.575567e-04
[1374,] 0.0002399269 0.0009464634 4.694338e-05
[1375,] 0.0001906898 0.0004517261 1.643581e-04
[1376,] 0.0001958171 0.0004600885 1.802126e-04
[1377,] 0.0001900394 0.0004485891 1.617218e-04
[1378,] 0.0001907439 0.0004554739 1.659934e-04
[1379,] 0.0001947622 0.0004469828 1.729848e-04
[1380,] 0.0001907439 0.0004503299 1.642029e-04
[1381,] 0.0001959418 0.0004482589 1.763830e-04
[1382,] 0.0002100428 0.0001771216 6.181337e-05
[1383,] 0.0001959418 0.0004507104 1.773338e-04
[1384,] 0.0001963841 0.0008029866 5.068764e-05
[1385,] 0.0001822235 0.0001906279 5.181455e-05
[1386,] 0.0001869329 0.0001902168 5.223934e-05
[1387,] 0.0002828047 0.0002633338 1.851898e-04
[1388,] 0.0001898700 0.0001983425 6.669501e-05
[1389,] 0.0001855017 0.0001908084 5.205333e-05
[1390,] 0.0001839251 0.0001911750 5.180122e-05
[1391,] 0.0004623052 0.0002181353 6.141821e-05
[1392,] 0.0001853340 0.0001918278 5.195521e-05
[1393,] 0.0001916194 0.0001920298 6.410739e-05
[1394,] 0.0001809085 0.0001931270 5.162381e-05
[1395,] 0.0001811182 0.0001923277 5.163448e-05
[1396,] 0.0001813309 0.0001924126 5.163711e-05
[1397,] 0.0001984999 0.0002152179 6.672728e-05
[1398,] 0.0001815692 0.0001925065 5.164033e-05
[1399,] 0.0001824803 0.0001934766 5.167516e-05
[1400,] 0.0001801011 0.0001932023 5.165499e-05
[1401,] 0.0001789819 0.0001902625 5.162943e-05
[1402,] 0.0001797583 0.0002277934 7.140711e-05
[1403,] 0.0001842844 0.0001932908 5.182205e-05
[1404,] 0.0001813040 0.0001946103 5.165467e-05
[1405,] 0.0001591785 0.0002182924 4.892251e-05
[1406,] 0.0001815414 0.0001933798 5.165969e-05
[1407,] 0.0001808821 0.0001958761 5.170337e-05
[1408,] 0.0001830890 0.0001950650 5.178875e-05
[1409,] 0.0001802726 0.0001941282 5.166134e-05
[1410,] 0.0001824049 0.0001941944 5.169464e-05
[1411,] 0.0001824049 0.0001947670 5.168817e-05
[1412,] 0.0001828594 0.0001950650 5.178701e-05
[1413,] 0.0001824049 0.0001948626 5.168741e-05
[1414,] 0.0001824049 0.0001949684 5.168667e-05
[1415,] 0.0001826329 0.0001951621 5.178570e-05
[1416,] 0.0001824049 0.0001950650 5.168609e-05
[1417,] 0.0001824049 0.0001950650 5.168609e-05
[1418,] 0.0001824049 0.0001951621 5.168559e-05
[1419,] 0.0001776369 0.0001919896 5.157239e-05
[1420,] 0.0001824049 0.0001953677 5.168482e-05
[1421,] 0.0001778011 0.0001922441 5.157296e-05
[1422,] 0.0001821766 0.0001949684 5.168523e-05
[1423,] 0.0001831089 0.0001938897 5.175101e-05
[1424,] 0.0001831089 0.0001938897 5.175101e-05
[1425,] 0.0001784435 0.0001936234 5.175753e-05
[1426,] 0.0001788061 0.0001937117 5.174523e-05
[1427,] 0.0002048941 0.0001950804 4.318949e-05
[1428,] 0.0001821766 0.0001947670 5.168623e-05
[1429,] 0.0001824095 0.0001948626 5.178574e-05
[1430,] 0.0002822578 0.0002458759 4.732888e-05
[1431,] 0.0001821568 0.0001967207 5.180106e-05
[1432,] 0.0001824095 0.0001961812 5.179043e-05
[1433,] 0.0001799627 0.0001989807 5.199212e-05
[1434,] 0.0001832897 0.0001941282 5.159105e-05
[1435,] 0.0001840542 0.0001944197 5.160616e-05
[1436,] 0.0001835412 0.0001944197 5.159033e-05
[1437,] 0.0001840542 0.0001942633 5.161133e-05
[1438,] 0.0001836190 0.0001948029 5.149311e-05
[1439,] 0.0002118375 0.0002445186 1.080199e-04
[1440,] 0.0001853412 0.0002358538 8.112828e-05
[1441,] 0.0001940836 0.0002524883 9.650486e-05
[1442,] 0.0003052988 0.0002254102 5.071174e-05
[1443,] 0.0001940836 0.0002538630 9.710302e-05
[1444,] 0.0001945866 0.0002538630 9.758819e-05
[1445,] 0.0001813237 0.0001904708 5.102842e-05
[1446,] 0.0001935027 0.0002508582 9.524460e-05
[1447,] 0.0001708047 0.0001892246 5.824058e-05
[1448,] 0.0001907396 0.0002320787 5.735872e-05
[1449,] 0.0001785883 0.0001930395 5.083740e-05
[1450,] 0.0001885300 0.0002585678 9.327067e-05
[1451,] 0.0002157371 0.0002604913 1.208280e-04
[1452,] 0.0001819866 0.0001905190 5.102285e-05
[1453,] 0.0002039975 0.0003226621 9.551995e-05
[1454,] 0.0002198637 0.0002290776 1.046547e-04
[1455,] 0.0002178053 0.0002611843 1.232233e-04
[1456,] 0.0002178053 0.0002628603 1.242264e-04
[1457,] 0.0002083582 0.0002603680 1.136763e-04
[1458,] 0.0002040812 0.0003170772 9.945276e-05
[1459,] 0.0002184851 0.0002636945 1.253744e-04
[1460,] 0.0002089389 0.0002560360 1.119021e-04
[1461,] 0.0001976063 0.0001897103 5.273692e-05
[1462,] 0.0002191713 0.0002584330 1.228259e-04
[1463,] 0.0002212677 0.0002274468 1.046268e-04
[1464,] 0.0001971642 0.0001893752 5.268782e-05
[1465,] 0.0001716483 0.0002071783 6.365076e-05
[1466,] 0.0001988098 0.0001891667 5.293976e-05
[1467,] 0.0001992685 0.0001891667 5.299611e-05
[1468,] 0.0001971642 0.0001892245 5.272517e-05
[1469,] 0.0002107746 0.0002287211 9.794742e-05
[1470,] 0.0002213492 0.0002657019 1.295651e-04
[1471,] 0.0001972875 0.0001907490 5.221186e-05
[1472,] 0.0005097561 0.0002089836 6.450231e-05
[1473,] 0.0002236168 0.0002677058 1.330740e-04
[1474,] 0.0002095252 0.0002661520 1.180409e-04
[1475,] 0.0002206314 0.0002753587 1.348442e-04
[1476,] 0.0002185173 0.0002702791 1.296747e-04
[1477,] 0.0001955228 0.0001885497 5.249809e-05
[1478,] 0.0002185173 0.0002703436 1.297133e-04
[1479,] 0.0002170720 0.0002709196 1.286063e-04
[1480,] 0.0002157215 0.0002730748 1.285389e-04
[1481,] 0.0001991836 0.0002310242 6.614522e-05
[1482,] 0.0002157215 0.0002730748 1.285389e-04
[1483,] 0.0002075262 0.0002167338 7.017581e-05
[1484,] 0.0002150557 0.0002746911 1.288290e-04
[1485,] 0.0001950501 0.0001876563 5.250995e-05
[1486,] 0.0002101405 0.0003318051 8.682734e-05
[1487,] 0.0002166765 0.0002746911 1.305062e-04
[1488,] 0.0001534988 0.0004220193 5.415435e-05
[1489,] 0.0002136777 0.0002752458 1.277571e-04
[1490,] 0.0002104326 0.0002131564 5.268713e-05
[1491,] 0.0002058302 0.0002729481 1.181451e-04
[1492,] 0.0001937935 0.0001879347 5.212265e-05
[1493,] 0.0001764239 0.0001854264 6.031610e-05
[1494,] 0.0002153224 0.0002701038 1.265132e-04
[1495,] 0.0001576338 0.0002250301 4.942754e-05
[1496,] 0.0001933762 0.0001883982 5.197145e-05
[1497,] 0.0001913427 0.0001881659 5.179408e-05
[1498,] 0.0005708539 0.0001999924 7.025772e-05
[1499,] 0.0002130311 0.0002695192 1.238785e-04
[1500,] 0.0005654817 0.0002001540 7.014723e-05
[1501,] 0.0001929687 0.0001885638 5.189192e-05
[1502,] 0.0001913427 0.0001898337 5.150055e-05
[1503,] 0.0002058302 0.0002689955 1.161332e-04
[1504,] 0.0002063855 0.0003693410 4.030196e-05
[1505,] 0.0001913427 0.0001900103 5.147392e-05
[1506,] 0.0002175035 0.0002531515 1.190234e-04
[1507,] 0.0001925401 0.0001888877 5.178223e-05
[1508,] 0.0002137147 0.0002683195 1.239333e-04
[1509,] 0.0002131148 0.0002682413 1.232918e-04
[1510,] 0.0002137147 0.0002677329 1.236011e-04
[1511,] 0.0002047071 0.0002673242 1.141390e-04
[1512,] 0.0002137147 0.0002672020 1.233002e-04
[1513,] 0.0002301051 0.0002101123 8.286117e-05
[1514,] 0.0001921315 0.0001892210 5.167899e-05
[1515,] 0.0002137147 0.0002666205 1.229705e-04
[1516,] 0.0002143905 0.0002662236 1.233607e-04
[1517,] 0.0001921315 0.0001890575 5.170808e-05
[1518,] 0.0002129810 0.0002161214 7.170491e-05
[1519,] 0.0002055448 0.0002683195 1.155418e-04
[1520,] 0.0001925401 0.0001893954 5.169014e-05
[1521,] 0.0003461496 0.0002084518 1.009183e-04
[1522,] 0.0004865103 0.0001985329 6.612420e-05
[1523,] 0.0002036916 0.0003189453 9.333457e-05
[1524,] 0.0002150044 0.0002628281 1.220484e-04
[1525,] 0.0002150044 0.0002644763 1.230008e-04
[1526,] 0.0001921315 0.0001912342 5.137548e-05
[1527,] 0.0001929533 0.0001898421 5.172218e-05
[1528,] 0.0002036386 0.0003255771 9.566114e-05
[1529,] 0.0002156931 0.0002629785 1.227454e-04
[1530,] 0.0002061265 0.0002619155 1.127978e-04
[1531,] 0.0001933711 0.0001902869 5.168965e-05
[1532,] 0.0002014294 0.0002126820 6.835076e-05
[1533,] 0.0001909724 0.0001919132 5.125428e-05
[1534,] 0.0002058587 0.0002603630 1.117379e-04
[1535,] 0.0002058587 0.0002629785 1.130829e-04
[1536,] 0.0005227481 0.0001964806 6.998688e-05
[1537,] 0.0001885595 0.0001887539 5.079308e-05
[1538,] 0.0001929533 0.0001906609 5.159098e-05
[1539,] 0.0001946525 0.0001906609 5.175415e-05
[1540,] 0.0002163886 0.0002593227 1.212548e-04
[1541,] 0.0002156931 0.0002578033 1.197195e-04
[1542,] 0.0001954861 0.0001910348 5.177458e-05
[1543,] 0.0001950891 0.0001911322 5.172109e-05
[1544,] 0.0002093957 0.0002583402 1.140357e-04
[1545,] 0.0001991398 0.0001908419 5.217495e-05
[1546,] 0.0002206342 0.0002583402 1.245645e-04
[1547,] 0.0002112126 0.0002569695 1.149311e-04
[1548,] 0.0002106431 0.0002516265 1.114504e-04
[1549,] 0.0002213784 0.0002573174 1.246063e-04
[1550,] 0.0004421201 0.0002062190 6.139599e-05
[1551,] 0.0002243510 0.0002592540 1.284518e-04
[1552,] 0.0002171744 0.0002567415 1.200856e-04
[1553,] 0.0002267152 0.0002549523 1.277127e-04
[1554,] 0.0002267152 0.0002534762 1.267298e-04
[1555,] 0.0002255525 0.0002187348 7.086453e-05
[1556,] 0.0002070832 0.0001926535 5.275271e-05
[1557,] 0.0002246293 0.0002503932 1.227275e-04
[1558,] 0.0001986238 0.0001926069 5.213464e-05
[1559,] 0.0001979310 0.0001929019 5.202325e-05
[1560,] 0.0002246429 0.0002393600 1.155187e-04
[1561,] 0.0002260585 0.0002410281 1.176349e-04
[1562,] 0.0001875208 0.0004798590 1.703507e-04
[1563,] 0.0001712892 0.0002450087 7.408101e-05
[1564,] 0.0003746819 0.0002078172 1.063429e-04
[1565,] 0.0003786833 0.0002075978 1.089010e-04
[1566,] 0.0002000838 0.0001990054 5.123213e-05
[1567,] 0.0001628387 0.0002005710 5.814159e-05
[1568,] 0.0002000838 0.0001998358 5.121756e-05
[1569,] 0.0002015836 0.0001998358 5.131066e-05
[1570,] 0.0001325921 0.0003158214 5.910840e-05
[1571,] 0.0002013743 0.0002091666 8.624108e-05
[1572,] 0.0002062044 0.0002079504 8.816997e-05
[1573,] 0.0001709703 0.0003955403 1.031266e-04
[1574,] 0.0001707474 0.0003935574 1.021522e-04
[1575,] 0.0001957461 0.0002044324 5.131962e-05
[1576,] 0.0001396147 0.0002165892 5.612957e-05
[1577,] 0.0002241761 0.0002525300 5.578687e-05
[1578,] 0.0001512327 0.0002464858 5.775404e-05
[1579,] 0.0002369742 0.0002034439 4.584357e-05
[1580,] 0.0002180692 0.0002832854 4.367185e-05
[1581,] 0.0003013938 0.0001921270 9.972803e-05
[1582,] 0.0002206181 0.0001951919 4.282757e-05
[1583,] 0.0002391132 0.0001904230 7.317183e-05
[1584,] 0.0002355606 0.0001893255 6.437239e-05
[1585,] 0.0002386677 0.0001904269 7.358689e-05
[1586,] 0.0002349767 0.0001900777 7.168843e-05
[1587,] 0.0002382778 0.0001900777 7.261362e-05
[1588,] 0.0002742619 0.0002163995 4.644551e-05
[1589,] 0.0002800256 0.0002085693 4.798902e-05
[1590,] 0.0002742619 0.0002157149 4.663464e-05
[1591,] 0.0006102204 0.0001712681 9.298034e-05
[1592,] 0.0002595351 0.0001993918 5.243048e-05
[1593,] 0.0001581145 0.0001696775 5.231160e-05
[1594,] 0.0002086721 0.0002433133 1.029333e-04
[1595,] 0.0001985503 0.0002214893 5.354391e-05
[1596,] 0.0001957211 0.0001867480 4.778751e-05
[1597,] 0.0001514055 0.0002337054 3.793691e-05
[1598,] 0.0001514599 0.0002503384 3.950990e-05
[1599,] 0.0001911625 0.0001956729 5.280855e-05
[1600,] 0.0007504813 0.0001748659 8.818646e-05
[1601,] 0.0001869476 0.0001994115 5.244894e-05
[1602,] 0.0001724619 0.0001853269 5.209810e-05
[1603,] 0.0001895283 0.0001919927 5.314882e-05
[1604,] 0.0001411113 0.0002052016 4.460551e-05
[1605,] 0.0001848262 0.0001911223 5.281784e-05
[1606,] 0.0001867934 0.0001909492 5.298235e-05
[1607,] 0.0001844305 0.0001960707 5.573412e-05
[1608,] 0.0001404872 0.0002170201 4.743740e-05
[1609,] 0.0001547472 0.0001644554 4.729019e-05
[1610,] 0.0001378084 0.0002447726 4.478914e-05
[1611,] 0.0001349736 0.0001876635 3.967473e-05
[1612,] 0.0001703689 0.0001876646 5.284965e-05
[1613,] 0.0001612120 0.0001722714 5.352867e-05
[1614,] 0.0001814254 0.0001953028 5.355097e-05
[1615,] 0.0004438442 0.0001943440 2.004293e-04
[1616,] 0.0004272730 0.0001971089 1.982131e-04
[1617,] 0.0005121965 0.0001764339 7.282623e-05
[1618,] 0.0001617414 0.0001920218 6.263443e-05
[1619,] 0.0001479145 0.0002041601 5.874905e-05
[1620,] 0.0001498185 0.0002000710 5.050254e-05
[1621,] 0.0001588287 0.0001507512 3.896450e-05
[1622,] 0.0005125252 0.0001792457 1.836212e-04
[1623,] 0.0004653753 0.0001833739 1.769472e-04
[1624,] 0.0002058272 0.0002100723 6.521159e-05
[1625,] 0.0002739805 0.0001865690 1.138501e-04
[1626,] 0.0002519169 0.0001801617 9.846984e-05
[1627,] 0.0008121350 0.0002586644 6.103456e-04
[1628,] 0.0016453363 0.0002610268 1.254430e-03
[1629,] 0.0015976079 0.0002674081 1.276890e-03
[1630,] 0.0004529400 0.0001797354 1.604600e-04
[1631,] 0.0024723087 0.0002193130 1.331979e-03
[1632,] 0.0012844080 0.0001993539 5.852166e-04
[1633,] 0.0016945504 0.0002751274 1.423462e-03
[1634,] 0.0002663788 0.0001601113 5.809178e-05
[1635,] 0.0001634330 0.0001813897 4.767383e-05
[1636,] 0.0003053636 0.0001610900 5.745892e-05
[1637,] 0.0002990806 0.0001615790 5.981510e-05
[1638,] 0.0005105988 0.0001844474 1.914503e-04
[1639,] 0.0001615807 0.0001799068 4.789500e-05
[1640,] 0.0001615806 0.0001798849 4.789225e-05
[1641,] 0.0001615867 0.0001791753 4.771726e-05
[1642,] 0.0001616407 0.0001799367 4.823936e-05
[1643,] 0.0001615824 0.0001797017 4.796616e-05
[1644,] 0.0001615901 0.0001809153 4.824684e-05
[1645,] 0.0001615793 0.0001807807 4.810380e-05
[1646,] 0.0003208294 0.0001612121 6.254324e-05
[1647,] 0.0003139741 0.0001607673 6.230443e-05
[1648,] 0.0001623472 0.0001813908 4.888965e-05
[1649,] 0.0003104597 0.0001610291 6.148829e-05
[1650,] 0.0003104597 0.0001607587 6.123567e-05
[1651,] 0.0003104597 0.0001608598 6.110199e-05
[1652,] 0.0003104597 0.0001607587 6.123567e-05
[1653,] 0.0002983714 0.0001600961 6.061012e-05
[1654,] 0.0003016662 0.0001600961 6.104196e-05
[1655,] 0.0001616092 0.0001805459 4.785291e-05
[1656,] 0.0003115641 0.0001600961 6.233170e-05
[1657,] 0.0003115641 0.0001600961 6.233170e-05
[1658,] 0.0003413255 0.0001600961 6.614467e-05
[1659,] 0.0003186990 0.0001601435 6.317886e-05
[1660,] 0.0003186990 0.0001601435 6.317886e-05
[1661,] 0.0002983714 0.0001597966 6.106834e-05
[1662,] 0.0003153520 0.0001565882 6.360432e-05
[1663,] 0.0002999384 0.0001613962 5.968917e-05
[1664,] 0.0001622467 0.0001752364 4.696770e-05
[1665,] 0.0001622467 0.0001752364 4.696770e-05
[1666,] 0.0001622205 0.0001743411 4.686630e-05
[1667,] 0.0001622467 0.0001748410 4.690547e-05
[1668,] 0.0001623125 0.0001743615 4.675475e-05
[1669,] 0.0002993346 0.0001894107 1.041406e-04
[1670,] 0.0003005411 0.0001584024 5.939566e-05
[1671,] 0.0004786312 0.0001834232 1.765894e-04
[1672,] 0.0002912088 0.0001565704 6.040315e-05
[1673,] 0.0001345430 0.0002668996 5.657267e-05
[1674,] 0.0006359614 0.0001716591 1.744465e-04
[1675,] 0.0002471413 0.0001595934 6.226377e-05
[1676,] 0.0001546129 0.0002016742 6.285773e-05
[1677,] 0.0002270373 0.0001939013 5.046927e-05
[1678,] 0.0007757142 0.0001906264 1.335371e-04
[1679,] 0.0007315485 0.0001916718 1.242043e-04
[1680,] 0.0007433120 0.0001921000 1.248815e-04
[1681,] 0.0001381514 0.0003019505 6.335274e-05
[1682,] 0.0016496768 0.0002695474 1.628426e-03
[1683,] 0.0001916873 0.0002171950 6.249452e-05
[1684,] 0.0001924114 0.0002174311 6.262426e-05
[1685,] 0.0003838912 0.0001677072 1.234785e-04
[1686,] 0.0003550177 0.0001660373 1.121787e-04
[1687,] 0.0004250450 0.0001495133 5.853048e-05
[1688,] 0.0003026525 0.0001745202 1.084717e-04
[1689,] 0.0003108979 0.0001497438 5.042154e-05
[1690,] 0.0003399207 0.0001467688 5.542647e-05
[1691,] 0.0001918456 0.0002172384 6.246305e-05
[1692,] 0.0002126726 0.0002043594 6.633246e-05
[1693,] 0.0001797262 0.0001803572 5.525664e-05
[1694,] 0.0001598570 0.0001562359 3.825750e-05
[1695,] 0.0001381354 0.0001440356 3.781121e-05
[1696,] 0.0002515605 0.0001855807 9.023037e-05
[1697,] 0.0001333309 0.0001422070 3.641540e-05
[1698,] 0.0001627681 0.0001417399 4.383172e-05
[1699,] 0.0001464447 0.0001553873 3.845558e-05
[1700,] 0.0002092035 0.0002104908 6.642871e-05
[1701,] 0.0001321811 0.0001424857 3.610222e-05
[1702,] 0.0001326507 0.0001414994 3.555091e-05
[1703,] 0.0002106591 0.0002145473 6.330390e-05
[1704,] 0.0001354911 0.0001414161 3.532676e-05
[1705,] 0.0001964479 0.0001811500 6.717834e-05
[1706,] 0.0001497342 0.0001384906 3.790429e-05
[1707,] 0.0001321840 0.0001383590 3.534398e-05
[1708,] 0.0002058551 0.0002107435 6.104667e-05
[1709,] 0.0001605437 0.0001632480 4.491593e-05
[1710,] 0.0001314780 0.0001377480 3.503364e-05
[1711,] 0.0001442855 0.0001558946 3.738545e-05
[1712,] 0.0001343208 0.0001411635 3.502194e-05
[1713,] 0.0001341116 0.0001395190 3.518420e-05
[1714,] 0.0001312046 0.0001398522 3.548489e-05
[1715,] 0.0002877179 0.0002295572 1.402218e-04
[1716,] 0.0002351772 0.0001593276 5.850733e-05
[1717,] 0.0001313262 0.0001462007 3.605206e-05
[1718,] 0.0001325132 0.0001430003 3.517476e-05
[1719,] 0.0001351668 0.0001436357 3.493532e-05
[1720,] 0.0001321917 0.0001413428 3.510744e-05
[1721,] 0.0002163954 0.0002258696 6.254966e-05
[1722,] 0.0001424188 0.0001557792 3.673628e-05
[1723,] 0.0002185385 0.0002225552 6.218821e-05
[1724,] 0.0001331713 0.0001399997 3.496756e-05
[1725,] 0.0002232274 0.0002626964 1.227865e-04
[1726,] 0.0001380199 0.0001473845 3.660153e-05
[1727,] 0.0001371683 0.0001495315 3.689818e-05
[1728,] 0.0002972640 0.0001654271 6.775154e-05
[1729,] 0.0002129186 0.0002603826 1.111369e-04
[1730,] 0.0001512627 0.0001469623 4.508581e-05
[1731,] 0.0001597808 0.0001479106 4.823017e-05
[1732,] 0.0001690174 0.0001396639 3.736426e-05
[1733,] 0.0001368760 0.0001783579 3.851715e-05
[1734,] 0.0001509869 0.0001415606 3.546150e-05
[1735,] 0.0001630853 0.0001414961 3.638459e-05
[1736,] 0.0001651200 0.0001414961 3.654914e-05
[1737,] 0.0002063479 0.0002190465 6.220315e-05
[1738,] 0.0001425639 0.0001844104 3.742049e-05
[1739,] 0.0001421292 0.0001806513 3.725786e-05
[1740,] 0.0001976393 0.0002407505 4.458678e-05
[1741,] 0.0001412969 0.0001863204 3.780769e-05
[1742,] 0.0002041938 0.0002205934 6.270427e-05
[1743,] 0.0001853492 0.0001427015 3.815868e-05
[1744,] 0.0001357628 0.0001518588 3.556689e-05
[1745,] 0.0001590359 0.0002206601 6.056580e-05
[1746,] 0.0001431749 0.0001479354 3.496176e-05
[1747,] 0.0002148262 0.0002303471 6.004249e-05
[1748,] 0.0002077240 0.0001559337 5.015862e-05
[1749,] 0.0001924143 0.0001397955 3.951716e-05
[1750,] 0.0001962596 0.0001376772 4.162994e-05
[1751,] 0.0001368313 0.0001569180 3.938060e-05
[1752,] 0.0001372811 0.0001674315 4.211443e-05
[1753,] 0.0001367994 0.0001601894 3.956871e-05
[1754,] 0.0001368465 0.0001563656 3.936248e-05
[1755,] 0.0001368209 0.0001567149 3.930969e-05
[1756,] 0.0001368209 0.0001571035 3.937210e-05
[1757,] 0.0001390454 0.0001567149 4.181567e-05
[1758,] 0.0001379719 0.0001726737 4.400981e-05
[1759,] 0.0001374438 0.0001763907 4.394965e-05
[1760,] 0.0001390454 0.0001605704 4.266608e-05
[1761,] 0.0002196182 0.0002436235 4.450621e-05
[1762,] 0.0001386429 0.0001609637 4.242392e-05
[1763,] 0.0001378250 0.0001785907 4.491223e-05
[1764,] 0.0001384569 0.0001643887 4.293532e-05
[1765,] 0.0001621935 0.0001656143 4.540260e-05
[1766,] 0.0001384569 0.0001665949 4.338241e-05
[1767,] 0.0001371512 0.0001835576 4.457208e-05
[1768,] 0.0003144654 0.0002245696 1.345857e-04
[1769,] 0.0001426664 0.0001650284 3.597617e-05
[1770,] 0.0001321769 0.0001395429 3.550970e-05
[1771,] 0.0001360170 0.0001404250 3.767035e-05
[1772,] 0.0001330065 0.0001390240 3.611866e-05
[1773,] 0.0001328882 0.0001395334 3.618421e-05
[1774,] 0.0001412473 0.0001741247 3.822389e-05
[1775,] 0.0001347282 0.0001393727 3.680815e-05
[1776,] 0.0001390180 0.0001866791 4.031081e-05
[1777,] 0.0002270826 0.0002734774 4.423688e-05
[1778,] 0.0002319084 0.0002723712 4.419083e-05
[1779,] 0.0002078274 0.0003039365 4.501950e-05
[1780,] 0.0002001460 0.0002191193 6.294121e-05
[1781,] 0.0002181807 0.0003998129 4.419451e-05
[1782,] 0.0002407207 0.0002716048 4.421620e-05
[1783,] 0.0001973520 0.0001464787 5.686986e-05
[1784,] 0.0001687909 0.0001691181 6.164728e-05
[1785,] 0.0001905377 0.0001704572 7.004226e-05
[1786,] 0.0002174942 0.0002260701 4.500291e-05
[1787,] 0.0001324880 0.0001657902 3.842359e-05
[1788,] 0.0001459769 0.0002004934 6.027840e-05
[1789,] 0.0001963307 0.0002154432 6.408956e-05
[1790,] 0.0001412191 0.0002227963 6.253781e-05
[1791,] 0.0001401807 0.0002209643 6.103390e-05
[1792,] 0.0001397321 0.0002235875 6.118756e-05
[1793,] 0.0001770745 0.0001550242 5.171978e-05
[1794,] 0.0001497266 0.0002212524 6.885208e-05
[1795,] 0.0003516299 0.0001738906 1.352987e-04
[1796,] 0.0001602333 0.0002050327 6.408856e-05
[1797,] 0.0001566422 0.0001879516 5.492313e-05
[1798,] 0.0001854457 0.0001677170 6.563697e-05
[1799,] 0.0001467497 0.0002477908 6.839015e-05
[1800,] 0.0001926194 0.0002154011 6.137541e-05
[1801,] 0.0001600713 0.0001988064 6.064269e-05
[1802,] 0.0001719633 0.0002110545 7.700811e-05
[1803,] 0.0001694885 0.0002110545 7.530335e-05
[1804,] 0.0001694885 0.0002096081 7.475460e-05
[1805,] 0.0001967605 0.0002159420 9.600121e-05
[1806,] 0.0002123974 0.0002241912 6.217011e-05
[1807,] 0.0001726763 0.0001534752 4.624874e-05
[1808,] 0.0002075167 0.0002236696 6.155134e-05
[1809,] 0.0001316955 0.0001778809 3.937349e-05
[1810,] 0.0001541079 0.0002035605 6.260165e-05
[1811,] 0.0001529782 0.0002088300 6.314354e-05
[1812,] 0.0002090660 0.0002226899 6.178565e-05
[1813,] 0.0001976878 0.0001523799 4.785725e-05
[1814,] 0.0001522384 0.0002367140 7.049828e-05
[1815,] 0.0001319759 0.0001780942 4.308606e-05
[1816,] 0.0001513397 0.0001636608 4.966093e-05
[1817,] 0.0002321957 0.0002140210 7.487009e-05
[1818,] 0.0002061213 0.0002238139 6.112634e-05
[1819,] 0.0001545060 0.0002352921 7.232850e-05
[1820,] 0.0001512350 0.0001654458 5.011176e-05
[1821,] 0.0002045435 0.0002240191 6.086873e-05
[1822,] 0.0002042663 0.0002240191 6.083540e-05
[1823,] 0.0002414191 0.0002013025 4.525319e-05
[1824,] 0.0002005228 0.0002231525 6.034135e-05
[1825,] 0.0001989678 0.0002237018 6.025126e-05
[1826,] 0.0001896446 0.0001501359 4.520379e-05
[1827,] 0.0001303976 0.0001741849 4.107698e-05
[1828,] 0.0001303033 0.0001513248 3.661045e-05
[1829,] 0.0001302674 0.0001530614 3.693679e-05
[1830,] 0.0002436197 0.0002114422 4.443000e-05
[1831,] 0.0001702300 0.0001379088 4.159135e-05
[1832,] 0.0001970232 0.0001887026 4.346117e-05
[1833,] 0.0001812466 0.0001439712 4.970377e-05
[1834,] 0.0001692727 0.0001981491 7.253084e-05
[1835,] 0.0002017715 0.0002233566 6.078734e-05
[1836,] 0.0001980919 0.0002296177 5.999597e-05
[1837,] 0.0002283618 0.0002243532 1.204007e-04
[1838,] 0.0001904964 0.0002113085 6.105158e-05
[1839,] 0.0001906059 0.0002169651 6.405519e-05
[1840,] 0.0002038289 0.0001653841 5.568147e-05
```
