## Supplementary material for "Characterization of shared and ancestry-specific signals driving complex traits using multi-ancestry fine-mapping": s1_data_1kg.pvar

```
##FILTER=<ID=PASS,Description="All filters passed">
##reference=ftp://ftp.1000genomes.ebi.ac.uk//vol1/ftp/technical/reference/phase2_reference_assembly_sequence/hs37d5.fa.gz
##contig=<ID=9,assembly=b37,length=141213431>
##ALT=<ID=CNV,Description="Copy Number Polymorphism">
##ALT=<ID=DEL,Description="Deletion">
##ALT=<ID=DUP,Description="Duplication">
##ALT=<ID=INS:ME:ALU,Description="Insertion of ALU element">
##ALT=<ID=INS:ME:LINE1,Description="Insertion of LINE1 element">
##ALT=<ID=INS:ME:SVA,Description="Insertion of SVA element">
##ALT=<ID=INS:MT,Description="Nuclear Mitochondrial Insertion">
##ALT=<ID=INV,Description="Inversion">
##ALT=<ID=CN0,Description="Copy number allele: 0 copies">
##ALT=<ID=CN1,Description="Copy number allele: 1 copy">
##ALT=<ID=CN2,Description="Copy number allele: 2 copies">
##ALT=<ID=CN3,Description="Copy number allele: 3 copies">
##ALT=<ID=CN4,Description="Copy number allele: 4 copies">
##ALT=<ID=CN5,Description="Copy number allele: 5 copies">
##ALT=<ID=CN6,Description="Copy number allele: 6 copies">
##ALT=<ID=CN7,Description="Copy number allele: 7 copies">
##ALT=<ID=CN8,Description="Copy number allele: 8 copies">
##ALT=<ID=CN9,Description="Copy number allele: 9 copies">
##ALT=<ID=CN10,Description="Copy number allele: 10 copies">
##ALT=<ID=CN11,Description="Copy number allele: 11 copies">
##ALT=<ID=CN12,Description="Copy number allele: 12 copies">
##ALT=<ID=CN13,Description="Copy number allele: 13 copies">
##ALT=<ID=CN14,Description="Copy number allele: 14 copies">
##ALT=<ID=CN15,Description="Copy number allele: 15 copies">
##ALT=<ID=CN16,Description="Copy number allele: 16 copies">
##ALT=<ID=CN17,Description="Copy number allele: 17 copies">
##ALT=<ID=CN18,Description="Copy number allele: 18 copies">
##ALT=<ID=CN19,Description="Copy number allele: 19 copies">
##ALT=<ID=CN20,Description="Copy number allele: 20 copies">
##ALT=<ID=CN21,Description="Copy number allele: 21 copies">
##ALT=<ID=CN22,Description="Copy number allele: 22 copies">
##ALT=<ID=CN23,Description="Copy number allele: 23 copies">
##ALT=<ID=CN24,Description="Copy number allele: 24 copies">
##ALT=<ID=CN25,Description="Copy number allele: 25 copies">
##ALT=<ID=CN26,Description="Copy number allele: 26 copies">
##ALT=<ID=CN27,Description="Copy number allele: 27 copies">
##ALT=<ID=CN28,Description="Copy number allele: 28 copies">
##ALT=<ID=CN29,Description="Copy number allele: 29 copies">
##ALT=<ID=CN30,Description="Copy number allele: 30 copies">
##ALT=<ID=CN31,Description="Copy number allele: 31 copies">
##ALT=<ID=CN32,Description="Copy number allele: 32 copies">
##ALT=<ID=CN33,Description="Copy number allele: 33 copies">
##ALT=<ID=CN34,Description="Copy number allele: 34 copies">
##ALT=<ID=CN35,Description="Copy number allele: 35 copies">
##ALT=<ID=CN36,Description="Copy number allele: 36 copies">
##ALT=<ID=CN37,Description="Copy number allele: 37 copies">
##ALT=<ID=CN38,Description="Copy number allele: 38 copies">
##ALT=<ID=CN39,Description="Copy number allele: 39 copies">
##ALT=<ID=CN40,Description="Copy number allele: 40 copies">
##ALT=<ID=CN41,Description="Copy number allele: 41 copies">
##ALT=<ID=CN42,Description="Copy number allele: 42 copies">
##ALT=<ID=CN43,Description="Copy number allele: 43 copies">
##ALT=<ID=CN44,Description="Copy number allele: 44 copies">
##ALT=<ID=CN45,Description="Copy number allele: 45 copies">
##ALT=<ID=CN46,Description="Copy number allele: 46 copies">
##ALT=<ID=CN47,Description="Copy number allele: 47 copies">
##ALT=<ID=CN48,Description="Copy number allele: 48 copies">
##ALT=<ID=CN49,Description="Copy number allele: 49 copies">
##ALT=<ID=CN50,Description="Copy number allele: 50 copies">
##ALT=<ID=CN51,Description="Copy number allele: 51 copies">
##ALT=<ID=CN52,Description="Copy number allele: 52 copies">
##ALT=<ID=CN53,Description="Copy number allele: 53 copies">
##ALT=<ID=CN54,Description="Copy number allele: 54 copies">
##ALT=<ID=CN55,Description="Copy number allele: 55 copies">
##ALT=<ID=CN56,Description="Copy number allele: 56 copies">
##ALT=<ID=CN57,Description="Copy number allele: 57 copies">
##ALT=<ID=CN58,Description="Copy number allele: 58 copies">
##ALT=<ID=CN59,Description="Copy number allele: 59 copies">
##ALT=<ID=CN60,Description="Copy number allele: 60 copies">
##ALT=<ID=CN61,Description="Copy number allele: 61 copies">
##ALT=<ID=CN62,Description="Copy number allele: 62 copies">
##ALT=<ID=CN63,Description="Copy number allele: 63 copies">
##ALT=<ID=CN64,Description="Copy number allele: 64 copies">
##ALT=<ID=CN65,Description="Copy number allele: 65 copies">
##ALT=<ID=CN66,Description="Copy number allele: 66 copies">
##ALT=<ID=CN67,Description="Copy number allele: 67 copies">
##ALT=<ID=CN68,Description="Copy number allele: 68 copies">
##ALT=<ID=CN69,Description="Copy number allele: 69 copies">
##ALT=<ID=CN70,Description="Copy number allele: 70 copies">
##ALT=<ID=CN71,Description="Copy number allele: 71 copies">
##ALT=<ID=CN72,Description="Copy number allele: 72 copies">
##ALT=<ID=CN73,Description="Copy number allele: 73 copies">
##ALT=<ID=CN74,Description="Copy number allele: 74 copies">
##ALT=<ID=CN75,Description="Copy number allele: 75 copies">
##ALT=<ID=CN76,Description="Copy number allele: 76 copies">
##ALT=<ID=CN77,Description="Copy number allele: 77 copies">
##ALT=<ID=CN78,Description="Copy number allele: 78 copies">
##ALT=<ID=CN79,Description="Copy number allele: 79 copies">
##ALT=<ID=CN80,Description="Copy number allele: 80 copies">
##ALT=<ID=CN81,Description="Copy number allele: 81 copies">
##ALT=<ID=CN82,Description="Copy number allele: 82 copies">
##ALT=<ID=CN83,Description="Copy number allele: 83 copies">
##ALT=<ID=CN84,Description="Copy number allele: 84 copies">
##ALT=<ID=CN85,Description="Copy number allele: 85 copies">
##ALT=<ID=CN86,Description="Copy number allele: 86 copies">
##ALT=<ID=CN87,Description="Copy number allele: 87 copies">
##ALT=<ID=CN88,Description="Copy number allele: 88 copies">
##ALT=<ID=CN89,Description="Copy number allele: 89 copies">
##ALT=<ID=CN90,Description="Copy number allele: 90 copies">
##ALT=<ID=CN91,Description="Copy number allele: 91 copies">
##ALT=<ID=CN92,Description="Copy number allele: 92 copies">
##ALT=<ID=CN93,Description="Copy number allele: 93 copies">
##ALT=<ID=CN94,Description="Copy number allele: 94 copies">
##ALT=<ID=CN95,Description="Copy number allele: 95 copies">
##ALT=<ID=CN96,Description="Copy number allele: 96 copies">
##ALT=<ID=CN97,Description="Copy number allele: 97 copies">
##ALT=<ID=CN98,Description="Copy number allele: 98 copies">
##ALT=<ID=CN99,Description="Copy number allele: 99 copies">
##ALT=<ID=CN100,Description="Copy number allele: 100 copies">
##ALT=<ID=CN101,Description="Copy number allele: 101 copies">
##ALT=<ID=CN102,Description="Copy number allele: 102 copies">
##ALT=<ID=CN103,Description="Copy number allele: 103 copies">
##ALT=<ID=CN104,Description="Copy number allele: 104 copies">
##ALT=<ID=CN105,Description="Copy number allele: 105 copies">
##ALT=<ID=CN106,Description="Copy number allele: 106 copies">
##ALT=<ID=CN107,Description="Copy number allele: 107 copies">
##ALT=<ID=CN108,Description="Copy number allele: 108 copies">
##ALT=<ID=CN109,Description="Copy number allele: 109 copies">
##ALT=<ID=CN110,Description="Copy number allele: 110 copies">
##ALT=<ID=CN111,Description="Copy number allele: 111 copies">
##ALT=<ID=CN112,Description="Copy number allele: 112 copies">
##ALT=<ID=CN113,Description="Copy number allele: 113 copies">
##ALT=<ID=CN114,Description="Copy number allele: 114 copies">
##ALT=<ID=CN115,Description="Copy number allele: 115 copies">
##ALT=<ID=CN116,Description="Copy number allele: 116 copies">
##ALT=<ID=CN117,Description="Copy number allele: 117 copies">
##ALT=<ID=CN118,Description="Copy number allele: 118 copies">
##ALT=<ID=CN119,Description="Copy number allele: 119 copies">
##ALT=<ID=CN120,Description="Copy number allele: 120 copies">
##ALT=<ID=CN121,Description="Copy number allele: 121 copies">
##ALT=<ID=CN122,Description="Copy number allele: 122 copies">
##ALT=<ID=CN123,Description="Copy number allele: 123 copies">
##ALT=<ID=CN124,Description="Copy number allele: 124 copies">
##INFO=<ID=CIEND,Number=2,Type=Integer,Description="Confidence interval around END for imprecise variants">
##INFO=<ID=CIPOS,Number=2,Type=Integer,Description="Confidence interval around POS for imprecise variants">
##INFO=<ID=CS,Number=1,Type=String,Description="Source call set.">
##INFO=<ID=END,Number=1,Type=Integer,Description="End coordinate of this variant">
##INFO=<ID=IMPRECISE,Number=0,Type=Flag,Description="Imprecise structural variation">
##INFO=<ID=MC,Number=.,Type=String,Description="Merged calls.">
##INFO=<ID=MEINFO,Number=4,Type=String,Description="Mobile element info of the form NAME,START,END<POLARITY; If there is only 5' OR 3' support for this call, will be NULL NULL for START and END">
##INFO=<ID=MEND,Number=1,Type=Integer,Description="Mitochondrial end coordinate of inserted sequence">
##INFO=<ID=MLEN,Number=1,Type=Integer,Description="Estimated length of mitochondrial insert">
##INFO=<ID=MSTART,Number=1,Type=Integer,Description="Mitochondrial start coordinate of inserted sequence">
##INFO=<ID=SVLEN,Number=.,Type=Integer,Description="SV length. It is only calculated for structural variation MEIs. For other types of SVs; one may calculate the SV length by INFO:END-START+1, or by finding the difference between lengthes of REF and ALT alleles">
##INFO=<ID=SVTYPE,Number=1,Type=String,Description="Type of structural variant">
##INFO=<ID=TSD,Number=1,Type=String,Description="Precise Target Site Duplication for bases, if unknown, value will be NULL">
##INFO=<ID=AC,Number=A,Type=Integer,Description="Total number of alternate alleles in called genotypes">
##INFO=<ID=AF,Number=A,Type=Float,Description="Estimated allele frequency in the range (0,1)">
##INFO=<ID=NS,Number=1,Type=Integer,Description="Number of samples with data">
##INFO=<ID=AN,Number=1,Type=Integer,Description="Total number of alleles in called genotypes">
##INFO=<ID=EAS_AF,Number=A,Type=Float,Description="Allele frequency in the EAS populations calculated from AC and AN, in the range (0,1)">
##INFO=<ID=EUR_AF,Number=A,Type=Float,Description="Allele frequency in the EUR populations calculated from AC and AN, in the range (0,1)">
##INFO=<ID=AFR_AF,Number=A,Type=Float,Description="Allele frequency in the AFR populations calculated from AC and AN, in the range (0,1)">
##INFO=<ID=AMR_AF,Number=A,Type=Float,Description="Allele frequency in the AMR populations calculated from AC and AN, in the range (0,1)">
##INFO=<ID=SAS_AF,Number=A,Type=Float,Description="Allele frequency in the SAS populations calculated from AC and AN, in the range (0,1)">
##INFO=<ID=DP,Number=1,Type=Integer,Description="Total read depth; only low coverage data were counted towards the DP, exome data were not used">
##INFO=<ID=AA,Number=1,Type=String,Description="Ancestral Allele. Format: AA|REF|ALT|IndelType. AA: Ancestral allele, REF:Reference Allele, ALT:Alternate Allele, IndelType:Type of Indel (REF, ALT and IndelType are only defined for indels)">
##INFO=<ID=VT,Number=.,Type=String,Description="indicates what type of variant the line represents">
##INFO=<ID=EX_TARGET,Number=0,Type=Flag,Description="indicates whether a variant is within the exon pull down target boundaries">
##INFO=<ID=MULTI_ALLELIC,Number=0,Type=Flag,Description="indicates whether a site is multi-allelic">
#CHROM	POS	ID	REF	ALT	QUAL	FILTER	INFO
9	35820087	rs60531828	G	C	100	PASS	AC=349;AF=0.0696885;AN=5008;NS=2504;DP=18118;EAS_AF=0.0595;AMR_AF=0.0187;AFR_AF=0.1846;EUR_AF=0.0239;SAS_AF=0.0082;AA=G|||;VT=SNP
9	35821012	rs34888682	C	T	100	PASS	AC=39;AF=0.00778754;AN=5008;NS=2504;DP=21490;EAS_AF=0;AMR_AF=0.0288;AFR_AF=0.0008;EUR_AF=0.0149;SAS_AF=0.0031;AA=C|||;VT=SNP
9	35821797	rs2295799	C	G	100	PASS	AC=1675;AF=0.334465;AN=5008;NS=2504;DP=20278;EAS_AF=0.3929;AMR_AF=0.4395;AFR_AF=0.0696;EUR_AF=0.4712;SAS_AF=0.4172;AA=C|||;VT=SNP
9	35821829	rs7851522	C	T	100	PASS	AC=312;AF=0.0623003;AN=5008;NS=2504;DP=20660;EAS_AF=0.0595;AMR_AF=0.0159;AFR_AF=0.1589;EUR_AF=0.0229;SAS_AF=0.0082;AA=C|||;VT=SNP
9	35823009	rs734158	T	C	100	PASS	AC=1096;AF=0.21885;AN=5008;NS=2504;DP=21624;EAS_AF=0.378;AMR_AF=0.1988;AFR_AF=0.1664;EUR_AF=0.1988;SAS_AF=0.1605;AA=c|||;VT=SNP
9	35823226	rs12352115	A	C	100	PASS	AC=1093;AF=0.218251;AN=5008;NS=2504;DP=22674;EAS_AF=0.376;AMR_AF=0.1988;AFR_AF=0.1664;EUR_AF=0.1988;SAS_AF=0.1595;AA=a|||;VT=SNP
9	35823610	rs13297513	G	C	100	PASS	AC=1371;AF=0.273762;AN=5008;NS=2504;DP=19793;EAS_AF=0.377;AMR_AF=0.2118;AFR_AF=0.3676;EUR_AF=0.2008;SAS_AF=0.1595;AA=c|||;VT=SNP
9	35825413	rs4879930	C	T	100	PASS	AC=2776;AF=0.554313;AN=5008;NS=2504;DP=20515;EAS_AF=0.4534;AMR_AF=0.6715;AFR_AF=0.3411;EUR_AF=0.7197;SAS_AF=0.6933;AA=c|||;VT=SNP;EX_TARGET
9	35826038	rs13294245	T	C	100	PASS	AC=1203;AF=0.240216;AN=5008;NS=2504;DP=20084;EAS_AF=0.375;AMR_AF=0.2017;AFR_AF=0.2474;EUR_AF=0.2008;SAS_AF=0.1595;AA=c|||;VT=SNP;EX_TARGET
9	35826058	rs13294256	T	C	100	PASS	AC=1148;AF=0.229233;AN=5008;NS=2504;DP=20257;EAS_AF=0.375;AMR_AF=0.1988;AFR_AF=0.208;EUR_AF=0.1998;SAS_AF=0.1595;AA=t|||;VT=SNP;EX_TARGET
9	35826821	rs111597166	T	C	100	PASS	AC=23;AF=0.00459265;AN=5008;NS=2504;DP=20803;EAS_AF=0;AMR_AF=0.0058;AFR_AF=0.0015;EUR_AF=0.0159;SAS_AF=0.001;AA=t|||;VT=SNP
9	35827203	rs72727075	T	G	100	PASS	AC=942;AF=0.188099;AN=5008;NS=2504;DP=20741;EAS_AF=0.0744;AMR_AF=0.2651;AFR_AF=0.062;EUR_AF=0.3111;SAS_AF=0.2945;AA=T|||;VT=SNP
9	35827358	rs35721248	A	G	100	PASS	AC=1080;AF=0.215655;AN=5008;NS=2504;DP=20792;EAS_AF=0.377;AMR_AF=0.1988;AFR_AF=0.1566;EUR_AF=0.1978;SAS_AF=0.1595;AA=A|||;VT=SNP
9	35828423	rs10972594	A	G	100	PASS	AC=3984;AF=0.795527;AN=5008;NS=2504;DP=19018;EAS_AF=0.8264;AMR_AF=0.8746;AFR_AF=0.593;EUR_AF=0.9195;SAS_AF=0.8538;AA=G|||;VT=SNP
9	35828774	rs180758633	G	A	100	PASS	AC=9;AF=0.00179712;AN=5008;NS=2504;DP=16036;EAS_AF=0;AMR_AF=0;AFR_AF=0;EUR_AF=0.005;SAS_AF=0.0041;AA=G|||;VT=SNP
9	35829031	rs879284	G	A	100	PASS	AC=1201;AF=0.239816;AN=5008;NS=2504;DP=12377;EAS_AF=0.375;AMR_AF=0.2003;AFR_AF=0.2474;EUR_AF=0.1998;SAS_AF=0.1595;AA=G|||;VT=SNP
9	35831036	rs10758326	A	G	100	PASS	AC=3244;AF=0.647764;AN=5008;NS=2504;DP=20482;EAS_AF=0.753;AMR_AF=0.6225;AFR_AF=0.6732;EUR_AF=0.6113;SAS_AF=0.5603;AA=G|||;VT=SNP
9	35832530	rs68158112	C	T	100	PASS	AC=1200;AF=0.239617;AN=5008;NS=2504;DP=21296;EAS_AF=0.375;AMR_AF=0.1988;AFR_AF=0.2481;EUR_AF=0.1988;SAS_AF=0.1595;AA=T|||;VT=SNP
9	35832988	rs2065039	C	T	100	PASS	AC=1196;AF=0.238818;AN=5008;NS=2504;DP=20897;EAS_AF=0.374;AMR_AF=0.1988;AFR_AF=0.2466;EUR_AF=0.1978;SAS_AF=0.1595;AA=C|||;VT=SNP
9	35833328	rs35274950	T	C	100	PASS	AC=1199;AF=0.239417;AN=5008;NS=2504;DP=18130;EAS_AF=0.375;AMR_AF=0.1988;AFR_AF=0.2481;EUR_AF=0.1978;SAS_AF=0.1595;AA=T|||;VT=SNP
9	35833448	rs10738948	T	C	100	PASS	AC=3087;AF=0.616414;AN=5008;NS=2504;DP=18482;EAS_AF=0.754;AMR_AF=0.6124;AFR_AF=0.5598;EUR_AF=0.6113;SAS_AF=0.5593;AA=N|||;VT=SNP
9	35834942	rs2236291	T	G	100	PASS	AC=1676;AF=0.334665;AN=5008;NS=2504;DP=20349;EAS_AF=0.378;AMR_AF=0.3977;AFR_AF=0.1755;EUR_AF=0.4105;SAS_AF=0.3824;AA=T|||;VT=SNP
9	35836259	rs10738949	T	C	100	PASS	AC=4117;AF=0.822085;AN=5008;NS=2504;DP=21155;EAS_AF=0.8254;AMR_AF=0.8847;AFR_AF=0.6891;EUR_AF=0.9205;SAS_AF=0.8528;AA=C|||;VT=SNP
9	35837284	rs10758327	G	T	100	PASS	AC=1676;AF=0.334665;AN=5008;NS=2504;DP=22829;EAS_AF=0.374;AMR_AF=0.3963;AFR_AF=0.1755;EUR_AF=0.4076;SAS_AF=0.3906;AA=G|||;VT=SNP
9	35837515	rs10814281	G	A	100	PASS	AC=1802;AF=0.359824;AN=5008;NS=2504;DP=19872;EAS_AF=0.374;AMR_AF=0.4063;AFR_AF=0.267;EUR_AF=0.4076;SAS_AF=0.3885;AA=G|||;VT=SNP
9	35837859	rs1885371	T	C	100	PASS	AC=1811;AF=0.361621;AN=5008;NS=2504;DP=18724;EAS_AF=0.374;AMR_AF=0.4078;AFR_AF=0.2685;EUR_AF=0.4105;SAS_AF=0.3916;AA=T|||;VT=SNP
9	35838030	rs1885372	A	G	100	PASS	AC=1811;AF=0.361621;AN=5008;NS=2504;DP=19902;EAS_AF=0.374;AMR_AF=0.4078;AFR_AF=0.2685;EUR_AF=0.4105;SAS_AF=0.3916;AA=A|||;VT=SNP
9	35838843	rs2093400	G	C	100	PASS	AC=2925;AF=0.584065;AN=5008;NS=2504;DP=21542;EAS_AF=0.4484;AMR_AF=0.6801;AFR_AF=0.4584;EUR_AF=0.7237;SAS_AF=0.682;AA=C|||;VT=SNP
9	35839373	rs7874478	G	A	100	PASS	AC=1167;AF=0.233027;AN=5008;NS=2504;DP=20235;EAS_AF=0.375;AMR_AF=0.1988;AFR_AF=0.2148;EUR_AF=0.1988;SAS_AF=0.1708;AA=G|||;VT=SNP
9	35839541	rs3793544	C	T	100	PASS	AC=4016;AF=0.801917;AN=5008;NS=2504;DP=23741;EAS_AF=0.8254;AMR_AF=0.8775;AFR_AF=0.6172;EUR_AF=0.9195;SAS_AF=0.8528;AA=c|||;VT=SNP
9	35839613	rs3793545	G	A	100	PASS	AC=1090;AF=0.217652;AN=5008;NS=2504;DP=23193;EAS_AF=0.375;AMR_AF=0.1974;AFR_AF=0.1596;EUR_AF=0.1958;SAS_AF=0.1708;AA=G|||;VT=SNP
9	35841071	rs2236292	C	T	100	PASS	AC=782;AF=0.15615;AN=5008;NS=2504;DP=15581;EAS_AF=0.3155;AMR_AF=0.183;AFR_AF=0.0053;EUR_AF=0.171;SAS_AF=0.1616;AA=C|||;VT=SNP
9	35841444	rs72727082	C	T	100	PASS	AC=95;AF=0.0189696;AN=5008;NS=2504;DP=16790;EAS_AF=0;AMR_AF=0.0403;AFR_AF=0.003;EUR_AF=0.0547;SAS_AF=0.0082;AA=C|||;VT=SNP
9	35841783	rs2236293	G	A	100	PASS	AC=1673;AF=0.334065;AN=5008;NS=2504;DP=14611;EAS_AF=0.375;AMR_AF=0.3963;AFR_AF=0.174;EUR_AF=0.4076;SAS_AF=0.3885;AA=G|||;VT=SNP
9	35842301	rs2236294	G	A	100	PASS	AC=1089;AF=0.217452;AN=5008;NS=2504;DP=20401;EAS_AF=0.374;AMR_AF=0.1974;AFR_AF=0.1596;EUR_AF=0.1958;SAS_AF=0.1708;AA=G|||;VT=SNP
9	35842854	rs13284995	C	T	100	PASS	AC=1779;AF=0.355232;AN=5008;NS=2504;DP=20671;EAS_AF=0.374;AMR_AF=0.4063;AFR_AF=0.2496;EUR_AF=0.4076;SAS_AF=0.3885;AA=C|||;VT=SNP
9	35843003	rs16932706	C	G	100	PASS	AC=785;AF=0.156749;AN=5008;NS=2504;DP=20556;EAS_AF=0.3175;AMR_AF=0.183;AFR_AF=0.0053;EUR_AF=0.171;SAS_AF=0.1626;AA=C|||;VT=SNP
9	35843080	rs7854812	T	A	100	PASS	AC=1093;AF=0.218251;AN=5008;NS=2504;DP=19118;EAS_AF=0.377;AMR_AF=0.1974;AFR_AF=0.1604;EUR_AF=0.1958;SAS_AF=0.1708;AA=T|||;VT=SNP
9	35844012	rs4878629	C	T	100	PASS	AC=889;AF=0.177516;AN=5008;NS=2504;DP=17793;EAS_AF=0.0734;AMR_AF=0.2637;AFR_AF=0.0242;EUR_AF=0.3111;SAS_AF=0.2935;AA=C|||;VT=SNP
9	35845118	rs77395154	C	T	100	PASS	AC=149;AF=0.0297524;AN=5008;NS=2504;DP=19382;EAS_AF=0.002;AMR_AF=0.0504;AFR_AF=0.0053;EUR_AF=0.0934;SAS_AF=0.0112;AA=C|||;VT=SNP
9	35845468	rs10972596	G	T	100	PASS	AC=114;AF=0.0227636;AN=5008;NS=2504;DP=19652;EAS_AF=0.001;AMR_AF=0.0159;AFR_AF=0.0015;EUR_AF=0.0577;SAS_AF=0.0429;AA=G|||;VT=SNP
9	35845594	rs75245000	C	T	100	PASS	AC=38;AF=0.00758786;AN=5008;NS=2504;DP=20328;EAS_AF=0;AMR_AF=0.0072;AFR_AF=0.0008;EUR_AF=0.0229;SAS_AF=0.0092;AA=C|||;VT=SNP
9	35845929	rs7848557	A	C	100	PASS	AC=4163;AF=0.83127;AN=5008;NS=2504;DP=15621;EAS_AF=0.8264;AMR_AF=0.889;AFR_AF=0.7201;EUR_AF=0.9205;SAS_AF=0.8538;AA=C|||;VT=SNP;EX_TARGET
9	35847554	rs78229451	G	T	100	PASS	AC=84;AF=0.0167732;AN=5008;NS=2504;DP=21821;EAS_AF=0;AMR_AF=0.0447;AFR_AF=0.0023;EUR_AF=0.0358;SAS_AF=0.0143;AA=G|||;VT=SNP
9	35847756	rs1407297	T	C	100	PASS	AC=4122;AF=0.823083;AN=5008;NS=2504;DP=21209;EAS_AF=0.8254;AMR_AF=0.8847;AFR_AF=0.6921;EUR_AF=0.9205;SAS_AF=0.8538;AA=C|||;VT=SNP
9	35848188	rs1407298	T	G	100	PASS	AC=4133;AF=0.82528;AN=5008;NS=2504;DP=20479;EAS_AF=0.8254;AMR_AF=0.8847;AFR_AF=0.7005;EUR_AF=0.9205;SAS_AF=0.8538;AA=g|||;VT=SNP
9	35848791	rs113509298	C	A	100	PASS	AC=24;AF=0.00479233;AN=5008;NS=2504;DP=16921;EAS_AF=0;AMR_AF=0.0058;AFR_AF=0.0015;EUR_AF=0.0159;SAS_AF=0.002;AA=C|||;VT=SNP
9	35851048	rs7022281	C	T	100	PASS	AC=3225;AF=0.64397;AN=5008;NS=2504;DP=16048;EAS_AF=0.751;AMR_AF=0.6196;AFR_AF=0.6649;EUR_AF=0.6083;SAS_AF=0.5593;AA=T|||;VT=SNP
9	35852670	rs12346647	T	C	100	PASS	AC=1086;AF=0.216853;AN=5008;NS=2504;DP=20221;EAS_AF=0.376;AMR_AF=0.196;AFR_AF=0.1604;EUR_AF=0.1909;SAS_AF=0.1708;AA=T|||;VT=SNP
9	35854437	rs7035913	A	C	100	PASS	AC=1046;AF=0.208866;AN=5008;NS=2504;DP=16396;EAS_AF=0.0744;AMR_AF=0.2738;AFR_AF=0.1316;EUR_AF=0.3141;SAS_AF=0.2975;AA=C|||;VT=SNP
9	35854527	rs76773476	G	A	100	PASS	AC=226;AF=0.0451278;AN=5008;NS=2504;DP=16706;EAS_AF=0.0645;AMR_AF=0.0202;AFR_AF=0.0545;EUR_AF=0.0487;SAS_AF=0.0266;AA=G|||;VT=SNP
9	35854542	rs12353412	A	G	100	PASS	AC=1088;AF=0.217252;AN=5008;NS=2504;DP=16654;EAS_AF=0.375;AMR_AF=0.1974;AFR_AF=0.1589;EUR_AF=0.1938;SAS_AF=0.1718;AA=a|||;VT=SNP
9	35854565	rs17204908	C	T	100	PASS	AC=894;AF=0.178514;AN=5008;NS=2504;DP=16813;EAS_AF=0.0744;AMR_AF=0.2637;AFR_AF=0.025;EUR_AF=0.3111;SAS_AF=0.2965;AA=C|||;VT=SNP
9	35855218	rs12345598	G	T	100	PASS	AC=951;AF=0.189896;AN=5008;NS=2504;DP=19807;EAS_AF=0.374;AMR_AF=0.1931;AFR_AF=0.0628;EUR_AF=0.1889;SAS_AF=0.1708;AA=G|||;VT=SNP
9	35856434	rs10758328	G	A	100	PASS	AC=1949;AF=0.389177;AN=5008;NS=2504;DP=19373;EAS_AF=0.372;AMR_AF=0.4625;AFR_AF=0.2829;EUR_AF=0.4652;SAS_AF=0.4202;AA=G|||;VT=SNP
9	35856634	rs12554095	G	A	100	PASS	AC=388;AF=0.077476;AN=5008;NS=2504;DP=21120;EAS_AF=0.0437;AMR_AF=0.0865;AFR_AF=0.0106;EUR_AF=0.1074;SAS_AF=0.1656;AA=G|||;VT=SNP
9	35857612	rs10972600	T	A	100	PASS	AC=1102;AF=0.220048;AN=5008;NS=2504;DP=21077;EAS_AF=0.3611;AMR_AF=0.2089;AFR_AF=0.1566;EUR_AF=0.2207;SAS_AF=0.1677;AA=T|||;VT=SNP
9	35857624	rs10814285	G	C	100	PASS	AC=1807;AF=0.360823;AN=5008;NS=2504;DP=21612;EAS_AF=0.372;AMR_AF=0.3977;AFR_AF=0.2943;EUR_AF=0.3857;SAS_AF=0.3875;AA=G|||;VT=SNP
9	35857849	rs118137738	G	A	100	PASS	AC=66;AF=0.0131789;AN=5008;NS=2504;DP=20403;EAS_AF=0;AMR_AF=0.0144;AFR_AF=0.0008;EUR_AF=0.0169;SAS_AF=0.0389;AA=G|||;VT=SNP
9	35858450	rs4879931	A	G	100	PASS	AC=895;AF=0.178714;AN=5008;NS=2504;DP=21480;EAS_AF=0.0863;AMR_AF=0.2594;AFR_AF=0.0234;EUR_AF=0.3091;SAS_AF=0.2924;AA=A|||;VT=SNP
9	35858543	rs10491555	G	A	100	PASS	AC=1103;AF=0.220248;AN=5008;NS=2504;DP=22175;EAS_AF=0.3611;AMR_AF=0.2089;AFR_AF=0.1566;EUR_AF=0.2207;SAS_AF=0.1687;AA=G|||;VT=SNP
9	35860341	rs4879932	T	C	100	PASS	AC=3951;AF=0.788938;AN=5008;NS=2504;DP=24856;EAS_AF=0.8194;AMR_AF=0.8746;AFR_AF=0.5794;EUR_AF=0.9175;SAS_AF=0.8476;AA=C|||;VT=SNP
9	35860483	rs10814287	T	C	100	PASS	AC=1640;AF=0.327476;AN=5008;NS=2504;DP=21151;EAS_AF=0.373;AMR_AF=0.3862;AFR_AF=0.1725;EUR_AF=0.3857;SAS_AF=0.3885;AA=T|||;VT=SNP
9	35860858	rs112570874	G	A	100	PASS	AC=73;AF=0.0145767;AN=5008;NS=2504;DP=21193;EAS_AF=0;AMR_AF=0.0202;AFR_AF=0.003;EUR_AF=0.0507;SAS_AF=0.0041;AA=G|||;VT=SNP
9	35860942	rs11791889	G	A	100	PASS	AC=1657;AF=0.330871;AN=5008;NS=2504;DP=19640;EAS_AF=0.373;AMR_AF=0.3847;AFR_AF=0.1899;EUR_AF=0.3827;SAS_AF=0.3865;AA=G|||;VT=SNP
9	35860954	rs190165003	C	T	100	PASS	AC=13;AF=0.00259585;AN=5008;NS=2504;DP=19893;EAS_AF=0;AMR_AF=0.0014;AFR_AF=0.0008;EUR_AF=0.0099;SAS_AF=0.001;AA=C|||;VT=SNP
9	35863928	rs4879933	G	A	100	PASS	AC=2841;AF=0.567292;AN=5008;NS=2504;DP=22072;EAS_AF=0.4573;AMR_AF=0.6643;AFR_AF=0.4236;EUR_AF=0.6918;SAS_AF=0.6779;AA=G|||;VT=SNP
9	35864042	rs118007914	G	A	100	PASS	AC=44;AF=0.00878594;AN=5008;NS=2504;DP=18932;EAS_AF=0;AMR_AF=0.0346;AFR_AF=0.0023;EUR_AF=0.0139;SAS_AF=0.0031;AA=G|||;VT=SNP
9	35864274	rs12552435	A	G	100	PASS	AC=141;AF=0.028155;AN=5008;NS=2504;DP=22194;EAS_AF=0.005;AMR_AF=0.0562;AFR_AF=0.0038;EUR_AF=0.0507;SAS_AF=0.0419;AA=A|||;VT=SNP
9	35865019	rs113497604	G	A	100	PASS	AC=96;AF=0.0191693;AN=5008;NS=2504;DP=19396;EAS_AF=0.001;AMR_AF=0.0245;AFR_AF=0.0053;EUR_AF=0.0646;SAS_AF=0.0061;AA=G|||;VT=SNP
9	35865283	rs9525	A	C	100	PASS	AC=4148;AF=0.828275;AN=5008;NS=2504;DP=18189;EAS_AF=0.8234;AMR_AF=0.938;AFR_AF=0.6891;EUR_AF=0.9185;SAS_AF=0.8507;AA=A|||;VT=SNP
9	35865697	rs56167591	C	T	100	PASS	AC=897;AF=0.179113;AN=5008;NS=2504;DP=15317;EAS_AF=0.0893;AMR_AF=0.2594;AFR_AF=0.0234;EUR_AF=0.3101;SAS_AF=0.2904;AA=C|||;VT=SNP
9	35865724	rs8181103	C	T	100	PASS	AC=4123;AF=0.823283;AN=5008;NS=2504;DP=15909;EAS_AF=0.8214;AMR_AF=0.938;AFR_AF=0.6717;EUR_AF=0.9185;SAS_AF=0.8507;AA=C|||;VT=SNP
9	35865797	rs4879934	A	C	100	PASS	AC=4193;AF=0.83726;AN=5008;NS=2504;DP=16890;EAS_AF=0.8234;AMR_AF=0.938;AFR_AF=0.7209;EUR_AF=0.9215;SAS_AF=0.8507;AA=C|||;VT=SNP
9	35867122	rs10758329	G	A	100	PASS	AC=1845;AF=0.368411;AN=5008;NS=2504;DP=16963;EAS_AF=0.3879;AMR_AF=0.3919;AFR_AF=0.3124;EUR_AF=0.3867;SAS_AF=0.3885;AA=A|||;VT=SNP
9	35867528	rs10758330	C	T	100	PASS	AC=1794;AF=0.358227;AN=5008;NS=2504;DP=20205;EAS_AF=0.378;AMR_AF=0.3761;AFR_AF=0.3094;EUR_AF=0.3688;SAS_AF=0.3804;AA=T|||;VT=SNP
9	35867662	rs62544696	G	A	100	PASS	AC=12;AF=0.00239617;AN=5008;NS=2504;DP=18635;EAS_AF=0;AMR_AF=0.0072;AFR_AF=0.0008;EUR_AF=0.006;SAS_AF=0;AA=G|||;VT=SNP
9	35867901	rs10814288	G	A	100	PASS	AC=1134;AF=0.226438;AN=5008;NS=2504;DP=21633;EAS_AF=0.3601;AMR_AF=0.2594;AFR_AF=0.1551;EUR_AF=0.2217;SAS_AF=0.1667;AA=G|||;VT=SNP
9	35868002	rs10814289	A	G	100	PASS	AC=4215;AF=0.841653;AN=5008;NS=2504;DP=18590;EAS_AF=0.8234;AMR_AF=0.9409;AFR_AF=0.7398;EUR_AF=0.9215;SAS_AF=0.8456;AA=G|||;VT=SNP
9	35868071	rs10758332	T	A	100	PASS	AC=4215;AF=0.841653;AN=5008;NS=2504;DP=18551;EAS_AF=0.8234;AMR_AF=0.9409;AFR_AF=0.7398;EUR_AF=0.9215;SAS_AF=0.8456;AA=A|||;VT=SNP
9	35868609	rs186441167	G	A	100	PASS	AC=32;AF=0.00638978;AN=5008;NS=2504;DP=20440;EAS_AF=0;AMR_AF=0.0043;AFR_AF=0;EUR_AF=0.0089;SAS_AF=0.0204;AA=G|||;VT=SNP
9	35869250	rs4879935	G	A	100	PASS	AC=3089;AF=0.616813;AN=5008;NS=2504;DP=18436;EAS_AF=0.4603;AMR_AF=0.6744;AFR_AF=0.6021;EUR_AF=0.6938;SAS_AF=0.6779;AA=g|||;VT=SNP
9	35869317	rs116913581	G	A	100	PASS	AC=28;AF=0.00559105;AN=5008;NS=2504;DP=15782;EAS_AF=0;AMR_AF=0.0029;AFR_AF=0.0015;EUR_AF=0.0219;SAS_AF=0.002;AA=g|||;VT=SNP
9	35870001	rs7044405	T	C	100	PASS	AC=3234;AF=0.645767;AN=5008;NS=2504;DP=21305;EAS_AF=0.6369;AMR_AF=0.5951;AFR_AF=0.7239;EUR_AF=0.6193;SAS_AF=0.6125;AA=t|||;VT=SNP;EX_TARGET
9	35870225	rs72727089	G	A	100	PASS	AC=890;AF=0.177716;AN=5008;NS=2504;DP=22168;EAS_AF=0.0804;AMR_AF=0.2608;AFR_AF=0.0272;EUR_AF=0.3091;SAS_AF=0.2873;AA=G|||;VT=SNP;EX_TARGET
9	35870937	rs10814290	A	G	100	PASS	AC=1167;AF=0.233027;AN=5008;NS=2504;DP=20171;EAS_AF=0.3631;AMR_AF=0.2536;AFR_AF=0.1785;EUR_AF=0.2207;SAS_AF=0.1708;AA=A|||;VT=SNP
9	35871748	rs7018960	T	C	100	PASS	AC=3133;AF=0.625599;AN=5008;NS=2504;DP=17326;EAS_AF=0.6111;AMR_AF=0.5879;AFR_AF=0.6868;EUR_AF=0.6133;SAS_AF=0.5971;AA=C|||;VT=SNP
9	35872399	rs55826711	C	T	100	PASS	AC=870;AF=0.173722;AN=5008;NS=2504;DP=15484;EAS_AF=0.0704;AMR_AF=0.2622;AFR_AF=0.0272;EUR_AF=0.3072;SAS_AF=0.2781;AA=C|||;VT=SNP
9	35872842	rs62544697	C	T	100	PASS	AC=1068;AF=0.213259;AN=5008;NS=2504;DP=19257;EAS_AF=0.379;AMR_AF=0.072;AFR_AF=0.2254;EUR_AF=0.1402;SAS_AF=0.2014;AA=T|||;VT=SNP
9	35873685	rs10972602	T	C	100	PASS	AC=1084;AF=0.216454;AN=5008;NS=2504;DP=13899;EAS_AF=0.38;AMR_AF=0.0735;AFR_AF=0.2284;EUR_AF=0.1392;SAS_AF=0.2127;AA=C|||;VT=SNP
9	35873750	rs62544698	C	T	100	PASS	AC=608;AF=0.121406;AN=5008;NS=2504;DP=13454;EAS_AF=0.1766;AMR_AF=0.0432;AFR_AF=0.1293;EUR_AF=0.0795;SAS_AF=0.1524;AA=C|||;VT=SNP
9	35874027	rs12551604	C	T	100	PASS	AC=410;AF=0.081869;AN=5008;NS=2504;DP=15673;EAS_AF=0.0595;AMR_AF=0.0836;AFR_AF=0.0129;EUR_AF=0.1143;SAS_AF=0.1636;AA=C|||;VT=SNP
9	35874220	rs140459470	T	G	100	PASS	AC=64;AF=0.0127796;AN=5008;NS=2504;DP=17303;EAS_AF=0;AMR_AF=0.0504;AFR_AF=0;EUR_AF=0.0199;SAS_AF=0.0092;AA=T|||;VT=SNP
9	35874238	rs142812739	A	G	100	PASS	AC=89;AF=0.0177716;AN=5008;NS=2504;DP=17573;EAS_AF=0;AMR_AF=0.0461;AFR_AF=0.003;EUR_AF=0.0388;SAS_AF=0.0143;AA=A|||;VT=SNP
9	35874439	rs75461760	A	G	100	PASS	AC=469;AF=0.0936502;AN=5008;NS=2504;DP=14954;EAS_AF=0.2024;AMR_AF=0.0288;AFR_AF=0.0961;EUR_AF=0.0596;SAS_AF=0.0593;AA=A|||;VT=SNP
9	35874516	rs2181027	G	T	100	PASS	AC=1181;AF=0.235823;AN=5008;NS=2504;DP=14484;EAS_AF=0.379;AMR_AF=0.0778;AFR_AF=0.2988;EUR_AF=0.1392;SAS_AF=0.2147;AA=T|||;VT=SNP
9	35874629	rs4879936	T	C	100	PASS	AC=990;AF=0.197684;AN=5008;NS=2504;DP=15015;EAS_AF=0.0704;AMR_AF=0.268;AFR_AF=0.115;EUR_AF=0.3072;SAS_AF=0.2781;AA=T|||;VT=SNP
9	35874691	rs57265999	A	G	100	PASS	AC=610;AF=0.121805;AN=5008;NS=2504;DP=15875;EAS_AF=0.1776;AMR_AF=0.0432;AFR_AF=0.1293;EUR_AF=0.0795;SAS_AF=0.1534;AA=A|||;VT=SNP
9	35875103	rs139585733	G	A	100	PASS	AC=66;AF=0.0131789;AN=5008;NS=2504;DP=15145;EAS_AF=0;AMR_AF=0.0115;AFR_AF=0.0008;EUR_AF=0.0169;SAS_AF=0.0409;AA=G|||;VT=SNP
9	35875597	rs7036200	T	C	100	PASS	AC=1180;AF=0.235623;AN=5008;NS=2504;DP=16150;EAS_AF=0.379;AMR_AF=0.0793;AFR_AF=0.2988;EUR_AF=0.1392;SAS_AF=0.2127;AA=C|||;VT=SNP
9	35875669	rs10972603	T	A	100	PASS	AC=69;AF=0.013778;AN=5008;NS=2504;DP=17743;EAS_AF=0;AMR_AF=0.0173;AFR_AF=0.0023;EUR_AF=0.0497;SAS_AF=0.0041;AA=T|||;VT=SNP
9	35876752	rs10972604	A	T	100	PASS	AC=470;AF=0.0938498;AN=5008;NS=2504;DP=17883;EAS_AF=0.2024;AMR_AF=0.0303;AFR_AF=0.0961;EUR_AF=0.0596;SAS_AF=0.0593;AA=A|||;VT=SNP
9	35876800	rs75520872	T	C	100	PASS	AC=249;AF=0.0497204;AN=5008;NS=2504;DP=18042;EAS_AF=0.0883;AMR_AF=0.0187;AFR_AF=0.0015;EUR_AF=0.0318;SAS_AF=0.1155;AA=T|||;VT=SNP
9	35876890	rs62544700	A	G	100	PASS	AC=606;AF=0.121006;AN=5008;NS=2504;DP=18450;EAS_AF=0.1776;AMR_AF=0.0432;AFR_AF=0.1263;EUR_AF=0.0795;SAS_AF=0.1534;AA=G|||;VT=SNP
9	35877809	rs116939160	T	A	100	PASS	AC=39;AF=0.00778754;AN=5008;NS=2504;DP=20356;EAS_AF=0;AMR_AF=0.013;AFR_AF=0.0008;EUR_AF=0.0258;SAS_AF=0.0031;AA=T|||;VT=SNP
9	35878384	rs113344412	C	T	100	PASS	AC=19;AF=0.00379393;AN=5008;NS=2504;DP=14632;EAS_AF=0;AMR_AF=0.0029;AFR_AF=0.0008;EUR_AF=0.0149;SAS_AF=0.001;AA=C|||;VT=SNP
9	35879232	rs141707058	C	G	100	PASS	AC=26;AF=0.00519169;AN=5008;NS=2504;DP=17485;EAS_AF=0.001;AMR_AF=0.0101;AFR_AF=0.0008;EUR_AF=0.0109;SAS_AF=0.0061;AA=C|||;VT=SNP
9	35879579	rs4879937	T	C	100	PASS	AC=2544;AF=0.507987;AN=5008;NS=2504;DP=15058;EAS_AF=0.4504;AMR_AF=0.3689;AFR_AF=0.6823;EUR_AF=0.4503;SAS_AF=0.4898;AA=C|||;VT=SNP
9	35879955	rs74735593	T	C	100	PASS	AC=570;AF=0.113818;AN=5008;NS=2504;DP=14002;EAS_AF=0.2024;AMR_AF=0.0346;AFR_AF=0.1694;EUR_AF=0.0596;SAS_AF=0.0593;AA=T|||;VT=SNP
9	35880226	rs117744630	T	C	100	PASS	AC=569;AF=0.113618;AN=5008;NS=2504;DP=13809;EAS_AF=0.2014;AMR_AF=0.0346;AFR_AF=0.1694;EUR_AF=0.0596;SAS_AF=0.0593;AA=C|||;VT=SNP
9	35880428	rs112027896	C	T	100	PASS	AC=44;AF=0.00878594;AN=5008;NS=2504;DP=13960;EAS_AF=0;AMR_AF=0.0202;AFR_AF=0.0015;EUR_AF=0.0229;SAS_AF=0.0051;AA=C|||;VT=SNP
9	35880557	rs62544701	C	T	100	PASS	AC=1082;AF=0.216054;AN=5008;NS=2504;DP=16236;EAS_AF=0.379;AMR_AF=0.0735;AFR_AF=0.2277;EUR_AF=0.1392;SAS_AF=0.2127;AA=C|||;VT=SNP
9	35880774	rs79703166	T	C	100	PASS	AC=467;AF=0.0932508;AN=5008;NS=2504;DP=14887;EAS_AF=0.2014;AMR_AF=0.0288;AFR_AF=0.0961;EUR_AF=0.0586;SAS_AF=0.0593;AA=T|||;VT=SNP
9	35880865	rs62544702	C	A	100	PASS	AC=606;AF=0.121006;AN=5008;NS=2504;DP=13040;EAS_AF=0.1776;AMR_AF=0.0432;AFR_AF=0.1263;EUR_AF=0.0795;SAS_AF=0.1534;AA=C|||;VT=SNP
9	35881108	rs7022159	A	T	100	PASS	AC=1177;AF=0.235024;AN=5008;NS=2504;DP=14876;EAS_AF=0.379;AMR_AF=0.0793;AFR_AF=0.2965;EUR_AF=0.1392;SAS_AF=0.2127;AA=T|||;VT=SNP
9	35881628	rs7039312	T	C	100	PASS	AC=607;AF=0.121206;AN=5008;NS=2504;DP=14295;EAS_AF=0.1776;AMR_AF=0.0432;AFR_AF=0.1263;EUR_AF=0.0805;SAS_AF=0.1534;AA=T|||;VT=SNP
9	35882214	rs78016065	T	C	100	PASS	AC=495;AF=0.0988419;AN=5008;NS=2504;DP=17920;EAS_AF=0.2024;AMR_AF=0.0331;AFR_AF=0.0976;EUR_AF=0.0785;SAS_AF=0.0613;AA=T|||;VT=SNP
9	35882290	rs7043167	T	G	100	PASS	AC=621;AF=0.124002;AN=5008;NS=2504;DP=18892;EAS_AF=0.1786;AMR_AF=0.0432;AFR_AF=0.1271;EUR_AF=0.0795;SAS_AF=0.1667;AA=T|||;VT=SNP
9	35882713	rs117204101	A	T	100	PASS	AC=75;AF=0.014976;AN=5008;NS=2504;DP=19762;EAS_AF=0.001;AMR_AF=0.0173;AFR_AF=0.0008;EUR_AF=0.0278;SAS_AF=0.0337;AA=A|||;VT=SNP
9	35882985	rs62544703	T	A	100	PASS	AC=1224;AF=0.244409;AN=5008;NS=2504;DP=18145;EAS_AF=0.38;AMR_AF=0.0749;AFR_AF=0.2943;EUR_AF=0.1561;SAS_AF=0.2485;AA=A|||;VT=SNP
9	35883302	rs56317654	C	T	100	PASS	AC=2097;AF=0.41873;AN=5008;NS=2504;DP=19035;EAS_AF=0.4554;AMR_AF=0.366;AFR_AF=0.3253;EUR_AF=0.4493;SAS_AF=0.5133;AA=T|||;VT=SNP
9	35883544	rs55889708	G	A	100	PASS	AC=934;AF=0.186502;AN=5008;NS=2504;DP=16799;EAS_AF=0.0744;AMR_AF=0.2911;AFR_AF=0.0287;EUR_AF=0.3231;SAS_AF=0.3006;AA=G|||;VT=SNP
9	35884874	rs62544706	T	G	100	PASS	AC=551;AF=0.110024;AN=5008;NS=2504;DP=13214;EAS_AF=0.1161;AMR_AF=0.0389;AFR_AF=0.0976;EUR_AF=0.0984;SAS_AF=0.183;AA=T|||;VT=SNP
9	35885588	rs62544707	G	A	100	PASS	AC=722;AF=0.144169;AN=5008;NS=2504;DP=14881;EAS_AF=0.1161;AMR_AF=0.0461;AFR_AF=0.2231;EUR_AF=0.0984;SAS_AF=0.183;AA=G|||;VT=SNP
9	35887030	rs4282653	C	T	100	PASS	AC=468;AF=0.0934505;AN=5008;NS=2504;DP=19323;EAS_AF=0.1915;AMR_AF=0.0317;AFR_AF=0.1067;EUR_AF=0.0577;SAS_AF=0.0552;AA=C|||;VT=SNP
9	35887412	rs4879938	T	C	100	PASS	AC=1119;AF=0.223442;AN=5008;NS=2504;DP=18841;EAS_AF=0.0724;AMR_AF=0.3242;AFR_AF=0.2095;EUR_AF=0.2952;SAS_AF=0.2526;AA=T|||;VT=SNP
9	35888258	rs10814291	G	A	100	PASS	AC=921;AF=0.183906;AN=5008;NS=2504;DP=12834;EAS_AF=0.1657;AMR_AF=0.1916;AFR_AF=0.149;EUR_AF=0.2237;SAS_AF=0.2035;AA=g|||;VT=SNP
9	35888382	rs7850609	G	T	100	PASS	AC=3254;AF=0.64976;AN=5008;NS=2504;DP=17876;EAS_AF=0.5456;AMR_AF=0.5965;AFR_AF=0.7057;EUR_AF=0.675;SAS_AF=0.6933;AA=T|||;VT=SNP
9	35888531	rs144373350	C	G	100	PASS	AC=38;AF=0.00758786;AN=5008;NS=2504;DP=15928;EAS_AF=0.002;AMR_AF=0.0303;AFR_AF=0.0008;EUR_AF=0.0119;SAS_AF=0.002;AA=C|||;VT=SNP
9	35888743	rs10972607	G	C	100	PASS	AC=916;AF=0.182907;AN=5008;NS=2504;DP=15233;EAS_AF=0.1677;AMR_AF=0.1916;AFR_AF=0.149;EUR_AF=0.2167;SAS_AF=0.2035;AA=G|||;VT=SNP
9	35888991	rs62544708	A	T	100	PASS	AC=607;AF=0.121206;AN=5008;NS=2504;DP=14749;EAS_AF=0.1161;AMR_AF=0.0418;AFR_AF=0.1384;EUR_AF=0.0994;SAS_AF=0.182;AA=A|||;VT=SNP
9	35889554	rs72727095	A	C	100	PASS	AC=894;AF=0.178514;AN=5008;NS=2504;DP=13281;EAS_AF=0.0714;AMR_AF=0.3112;AFR_AF=0.028;EUR_AF=0.3062;SAS_AF=0.2669;AA=A|||;VT=SNP
9	35889660	rs72727097	T	A	100	PASS	AC=467;AF=0.0932508;AN=5008;NS=2504;DP=12548;EAS_AF=0.1915;AMR_AF=0.0317;AFR_AF=0.1074;EUR_AF=0.0567;SAS_AF=0.0542;AA=T|||;VT=SNP
9	35889992	rs10972608	C	A	100	PASS	AC=460;AF=0.091853;AN=5008;NS=2504;DP=13033;EAS_AF=0.1905;AMR_AF=0.0317;AFR_AF=0.1067;EUR_AF=0.0567;SAS_AF=0.0491;AA=c|||;VT=SNP
9	35890014	rs72727098	C	T	100	PASS	AC=949;AF=0.189497;AN=5008;NS=2504;DP=12958;EAS_AF=0.0714;AMR_AF=0.3141;AFR_AF=0.0666;EUR_AF=0.3082;SAS_AF=0.2669;AA=C|||;VT=SNP
9	35890924	rs7866581	A	T	100	PASS	AC=902;AF=0.180112;AN=5008;NS=2504;DP=13661;EAS_AF=0.1677;AMR_AF=0.1873;AFR_AF=0.1452;EUR_AF=0.2127;SAS_AF=0.2014;AA=A|||;VT=SNP
9	35890962	rs72727099	G	T	100	PASS	AC=883;AF=0.176318;AN=5008;NS=2504;DP=13166;EAS_AF=0.0714;AMR_AF=0.3098;AFR_AF=0.0265;EUR_AF=0.3052;SAS_AF=0.2597;AA=G|||;VT=SNP
9	35890963	rs7853013	T	G	100	PASS	AC=1381;AF=0.275759;AN=5008;NS=2504;DP=13134;EAS_AF=0.3581;AMR_AF=0.2248;AFR_AF=0.2549;EUR_AF=0.2734;SAS_AF=0.2577;AA=G|||;VT=SNP
9	35891418	rs62544709	C	G	100	PASS	AC=609;AF=0.121605;AN=5008;NS=2504;DP=15603;EAS_AF=0.1171;AMR_AF=0.0418;AFR_AF=0.1392;EUR_AF=0.0994;SAS_AF=0.182;AA=C|||;VT=SNP
9	35891492	rs10972609	T	A	100	PASS	AC=389;AF=0.0776757;AN=5008;NS=2504;DP=15935;EAS_AF=0.1905;AMR_AF=0.0288;AFR_AF=0.0499;EUR_AF=0.0577;SAS_AF=0.0542;AA=T|||;VT=SNP
9	35891701	rs72727100	C	T	100	PASS	AC=888;AF=0.177316;AN=5008;NS=2504;DP=17877;EAS_AF=0.0714;AMR_AF=0.3112;AFR_AF=0.0265;EUR_AF=0.3082;SAS_AF=0.2607;AA=C|||;VT=SNP
9	35891996	rs12003547	C	A	100	PASS	AC=912;AF=0.182109;AN=5008;NS=2504;DP=20322;EAS_AF=0.1677;AMR_AF=0.1916;AFR_AF=0.1452;EUR_AF=0.2157;SAS_AF=0.2055;AA=C|||;VT=SNP
9	35892051	rs12000024	A	G	100	PASS	AC=912;AF=0.182109;AN=5008;NS=2504;DP=19545;EAS_AF=0.1667;AMR_AF=0.1916;AFR_AF=0.1452;EUR_AF=0.2167;SAS_AF=0.2055;AA=A|||;VT=SNP
9	35892113	rs1475115	C	T	100	PASS	AC=420;AF=0.0838658;AN=5008;NS=2504;DP=20477;EAS_AF=0.0714;AMR_AF=0.098;AFR_AF=0.09;EUR_AF=0.0785;SAS_AF=0.0838;AA=C|||;VT=SNP
9	35893292	rs10972610	A	G	100	PASS	AC=461;AF=0.0920527;AN=5008;NS=2504;DP=20494;EAS_AF=0.1905;AMR_AF=0.0317;AFR_AF=0.1074;EUR_AF=0.0567;SAS_AF=0.0491;AA=A|||;VT=SNP
9	35893440	rs72727101	C	T	100	PASS	AC=889;AF=0.177516;AN=5008;NS=2504;DP=19585;EAS_AF=0.0714;AMR_AF=0.3098;AFR_AF=0.0272;EUR_AF=0.3042;SAS_AF=0.2658;AA=C|||;VT=SNP
9	35893912	rs7850119	G	A	100	PASS	AC=613;AF=0.122404;AN=5008;NS=2504;DP=18839;EAS_AF=0.1161;AMR_AF=0.0418;AFR_AF=0.1392;EUR_AF=0.0994;SAS_AF=0.1871;AA=G|||;VT=SNP
9	35894088	rs6476492	G	A	100	PASS	AC=849;AF=0.169529;AN=5008;NS=2504;DP=19342;EAS_AF=0.1161;AMR_AF=0.0548;AFR_AF=0.3101;EUR_AF=0.1004;SAS_AF=0.1871;AA=G|||;VT=SNP
9	35894289	rs10814292	G	T	100	PASS	AC=1376;AF=0.27476;AN=5008;NS=2504;DP=18175;EAS_AF=0.3571;AMR_AF=0.2248;AFR_AF=0.2549;EUR_AF=0.2734;SAS_AF=0.2536;AA=T|||;VT=SNP
9	35894737	rs6476493	T	C	100	PASS	AC=3395;AF=0.677915;AN=5008;NS=2504;DP=18716;EAS_AF=0.5446;AMR_AF=0.6081;AFR_AF=0.7844;EUR_AF=0.6869;SAS_AF=0.7117;AA=C|||;VT=SNP
9	35895150	rs7857073	A	G	100	PASS	AC=912;AF=0.182109;AN=5008;NS=2504;DP=16957;EAS_AF=0.1667;AMR_AF=0.1916;AFR_AF=0.1452;EUR_AF=0.2167;SAS_AF=0.2055;AA=A|||;VT=SNP
9	35895266	rs113422668	C	T	100	PASS	AC=461;AF=0.0920527;AN=5008;NS=2504;DP=15584;EAS_AF=0.1905;AMR_AF=0.0317;AFR_AF=0.1074;EUR_AF=0.0567;SAS_AF=0.0491;AA=C|||;VT=SNP
9	35895458	rs72729403	G	C	100	PASS	AC=468;AF=0.0934505;AN=5008;NS=2504;DP=16773;EAS_AF=0.1905;AMR_AF=0.0331;AFR_AF=0.112;EUR_AF=0.0567;SAS_AF=0.0491;AA=C|||;VT=SNP
9	35895795	rs12380372	G	A	100	PASS	AC=330;AF=0.0658946;AN=5008;NS=2504;DP=20405;EAS_AF=0.1905;AMR_AF=0.0259;AFR_AF=0.0113;EUR_AF=0.0557;SAS_AF=0.0501;AA=G|||;VT=SNP
9	35895871	rs927440	T	A	100	PASS	AC=3375;AF=0.673922;AN=5008;NS=2504;DP=20442;EAS_AF=0.5446;AMR_AF=0.6023;AFR_AF=0.7761;EUR_AF=0.6829;SAS_AF=0.7106;AA=A|||;VT=SNP
9	35895999	rs12376357	T	C	100	PASS	AC=366;AF=0.0730831;AN=5008;NS=2504;DP=20993;EAS_AF=0.1925;AMR_AF=0.0259;AFR_AF=0.0378;EUR_AF=0.0557;SAS_AF=0.0491;AA=T|||;VT=SNP
9	35896427	rs10972612	A	T	100	PASS	AC=460;AF=0.091853;AN=5008;NS=2504;DP=19335;EAS_AF=0.1905;AMR_AF=0.0317;AFR_AF=0.1074;EUR_AF=0.0557;SAS_AF=0.0491;AA=A|||;VT=SNP
9	35896506	rs4878631	G	A	100	PASS	AC=864;AF=0.172524;AN=5008;NS=2504;DP=16487;EAS_AF=0.0714;AMR_AF=0.2939;AFR_AF=0.056;EUR_AF=0.2664;SAS_AF=0.2515;AA=G|||;VT=SNP
9	35897110	rs6476494	A	G	100	PASS	AC=3391;AF=0.677117;AN=5008;NS=2504;DP=8362;EAS_AF=0.5427;AMR_AF=0.6052;AFR_AF=0.7859;EUR_AF=0.6859;SAS_AF=0.7106;AA=G|||;VT=SNP
9	35897868	rs7866269	C	T	100	PASS	AC=896;AF=0.178914;AN=5008;NS=2504;DP=17148;EAS_AF=0.1617;AMR_AF=0.1873;AFR_AF=0.1452;EUR_AF=0.2097;SAS_AF=0.2045;AA=C|||;VT=SNP
9	35898124	rs10972614	T	G	100	PASS	AC=474;AF=0.0946486;AN=5008;NS=2504;DP=18827;EAS_AF=0.1984;AMR_AF=0.0317;AFR_AF=0.1074;EUR_AF=0.0567;SAS_AF=0.0542;AA=T|||;VT=SNP
9	35898768	rs7043204	A	G	100	PASS	AC=1353;AF=0.270168;AN=5008;NS=2504;DP=20850;EAS_AF=0.3155;AMR_AF=0.0908;AFR_AF=0.4387;EUR_AF=0.1561;SAS_AF=0.2403;AA=G|||;VT=SNP
9	35899186	rs7873736	A	G	100	PASS	AC=984;AF=0.196486;AN=5008;NS=2504;DP=22406;EAS_AF=0.1647;AMR_AF=0.2104;AFR_AF=0.149;EUR_AF=0.2584;SAS_AF=0.2198;AA=A|||;VT=SNP
9	35900329	rs12351259	C	T	100	PASS	AC=975;AF=0.194688;AN=5008;NS=2504;DP=14277;EAS_AF=0.1617;AMR_AF=0.2133;AFR_AF=0.1483;EUR_AF=0.2535;SAS_AF=0.2178;AA=C|||;VT=SNP
9	35901496	rs55849154	A	G	100	PASS	AC=1007;AF=0.201078;AN=5008;NS=2504;DP=19210;EAS_AF=0.0764;AMR_AF=0.2983;AFR_AF=0.149;EUR_AF=0.2565;SAS_AF=0.274;AA=A|||;VT=SNP
9	35901617	rs10972616	G	A	100	PASS	AC=476;AF=0.0950479;AN=5008;NS=2504;DP=16985;EAS_AF=0.1935;AMR_AF=0.0331;AFR_AF=0.112;EUR_AF=0.0557;SAS_AF=0.0552;AA=G|||;VT=SNP
9	35901731	rs7847059	T	A	100	PASS	AC=2305;AF=0.460264;AN=5008;NS=2504;DP=15924;EAS_AF=0.379;AMR_AF=0.3919;AFR_AF=0.5756;EUR_AF=0.4344;SAS_AF=0.4632;AA=T|||;VT=SNP
9	35901732	rs7847060	T	A	100	PASS	AC=2305;AF=0.460264;AN=5008;NS=2504;DP=16025;EAS_AF=0.379;AMR_AF=0.3919;AFR_AF=0.5756;EUR_AF=0.4344;SAS_AF=0.4632;AA=T|||;VT=SNP
9	35902236	rs7864548	G	A	100	PASS	AC=2332;AF=0.465655;AN=5008;NS=2504;DP=14728;EAS_AF=0.3879;AMR_AF=0.3905;AFR_AF=0.5983;EUR_AF=0.4105;SAS_AF=0.4765;AA=A|||;VT=SNP
9	35902260	rs10972617	A	C	100	PASS	AC=477;AF=0.0952476;AN=5008;NS=2504;DP=15159;EAS_AF=0.1935;AMR_AF=0.0331;AFR_AF=0.1127;EUR_AF=0.0557;SAS_AF=0.0552;AA=A|||;VT=SNP
9	35902307	rs72729406	A	G	100	PASS	AC=999;AF=0.199481;AN=5008;NS=2504;DP=15841;EAS_AF=0.0764;AMR_AF=0.2983;AFR_AF=0.149;EUR_AF=0.2555;SAS_AF=0.2669;AA=A|||;VT=SNP
9	35902363	rs7864495	C	T	100	PASS	AC=2329;AF=0.465056;AN=5008;NS=2504;DP=16731;EAS_AF=0.3879;AMR_AF=0.3905;AFR_AF=0.5983;EUR_AF=0.4105;SAS_AF=0.4734;AA=T|||;VT=SNP
9	35902579	rs62541882	G	T	100	PASS	AC=57;AF=0.0113818;AN=5008;NS=2504;DP=18563;EAS_AF=0;AMR_AF=0.0173;AFR_AF=0.0038;EUR_AF=0.0368;SAS_AF=0.0031;AA=G|||;VT=SNP
9	35902988	rs10429457	G	A	100	PASS	AC=849;AF=0.169529;AN=5008;NS=2504;DP=20140;EAS_AF=0.121;AMR_AF=0.0576;AFR_AF=0.3306;EUR_AF=0.0984;SAS_AF=0.1544;AA=G|||;VT=SNP
9	35903300	rs4271052	G	A	100	PASS	AC=373;AF=0.0744808;AN=5008;NS=2504;DP=21323;EAS_AF=0.1954;AMR_AF=0.0259;AFR_AF=0.0363;EUR_AF=0.0557;SAS_AF=0.0552;AA=G|||;VT=SNP
9	35903317	rs2890719	G	A	100	PASS	AC=487;AF=0.0972444;AN=5008;NS=2504;DP=21824;EAS_AF=0.1935;AMR_AF=0.0346;AFR_AF=0.1188;EUR_AF=0.0567;SAS_AF=0.0552;AA=A|||;VT=SNP
9	35903370	rs1467577	A	G	100	PASS	AC=2450;AF=0.489217;AN=5008;NS=2504;DP=20780;EAS_AF=0.4345;AMR_AF=0.5432;AFR_AF=0.3979;EUR_AF=0.5706;SAS_AF=0.547;AA=A|||;VT=SNP
9	35903398	rs4271053	G	A	100	PASS	AC=849;AF=0.169529;AN=5008;NS=2504;DP=19983;EAS_AF=0.121;AMR_AF=0.0576;AFR_AF=0.3306;EUR_AF=0.0984;SAS_AF=0.1544;AA=G|||;VT=SNP
9	35903415	rs117777553	A	G	100	PASS	AC=33;AF=0.00658946;AN=5008;NS=2504;DP=19693;EAS_AF=0;AMR_AF=0.0029;AFR_AF=0;EUR_AF=0.0139;SAS_AF=0.0174;AA=A|||;VT=SNP
9	35904532	rs62541883	G	A	100	PASS	AC=856;AF=0.170927;AN=5008;NS=2504;DP=17345;EAS_AF=0.121;AMR_AF=0.0591;AFR_AF=0.3275;EUR_AF=0.1004;SAS_AF=0.1626;AA=G|||;VT=SNP
9	35904658	rs148816410	G	A	100	PASS	AC=70;AF=0.0139776;AN=5008;NS=2504;DP=16662;EAS_AF=0.0308;AMR_AF=0.0303;AFR_AF=0.0008;EUR_AF=0.0119;SAS_AF=0.0051;AA=G|||;VT=SNP
9	35904946	rs10814293	G	A	100	PASS	AC=2385;AF=0.476238;AN=5008;NS=2504;DP=19109;EAS_AF=0.4296;AMR_AF=0.5303;AFR_AF=0.3979;EUR_AF=0.5527;SAS_AF=0.5133;AA=G|||;VT=SNP
9	35905050	rs10814294	C	A	100	PASS	AC=2387;AF=0.476637;AN=5008;NS=2504;DP=18237;EAS_AF=0.4296;AMR_AF=0.5331;AFR_AF=0.3979;EUR_AF=0.5547;SAS_AF=0.5112;AA=C|||;VT=SNP
9	35905761	rs10814295	T	C	100	PASS	AC=1089;AF=0.217452;AN=5008;NS=2504;DP=25435;EAS_AF=0.1815;AMR_AF=0.2349;AFR_AF=0.1278;EUR_AF=0.3042;SAS_AF=0.274;AA=T|||;VT=SNP
9	35905966	rs2025175	G	A	100	PASS	AC=2492;AF=0.497604;AN=5008;NS=2504;DP=21135;EAS_AF=0.494;AMR_AF=0.5245;AFR_AF=0.3805;EUR_AF=0.6054;SAS_AF=0.5297;AA=G|||;VT=SNP
9	35906471	rs76452347	C	T	100	PASS	AC=472;AF=0.0942492;AN=5008;NS=2504;DP=11113;EAS_AF=0.003;AMR_AF=0.1268;AFR_AF=0.0983;EUR_AF=0.2078;SAS_AF=0.0429;AA=C|||;VT=SNP;EX_TARGET
9	35906519	rs79284865	G	A	100	PASS	AC=802;AF=0.160144;AN=5008;NS=2504;DP=7566;EAS_AF=0.2113;AMR_AF=0.1643;AFR_AF=0.121;EUR_AF=0.2147;SAS_AF=0.1012;AA=G|||;VT=SNP;EX_TARGET
9	35906624	rs75458097	G	A	100	PASS	AC=286;AF=0.0571086;AN=5008;NS=2504;DP=8078;EAS_AF=0.1111;AMR_AF=0.0548;AFR_AF=0.0008;EUR_AF=0.0358;SAS_AF=0.1012;AA=G|||;VT=SNP;EX_TARGET
9	35906655	rs149557496	G	A	100	PASS	AC=59;AF=0.0117812;AN=5008;NS=2504;DP=11274;EAS_AF=0;AMR_AF=0.0086;AFR_AF=0.0083;EUR_AF=0.0129;SAS_AF=0.0297;AA=G|||;VT=SNP;EX_TARGET
9	35906984	rs144123850	T	C	100	PASS	AC=65;AF=0.0129792;AN=5008;NS=2504;DP=17336;EAS_AF=0;AMR_AF=0.0375;AFR_AF=0.0015;EUR_AF=0.0318;SAS_AF=0.0051;AA=T|||;VT=SNP
9	35907360	rs2236325	G	A	100	PASS	AC=490;AF=0.0978435;AN=5008;NS=2504;DP=17351;EAS_AF=0.0714;AMR_AF=0.0389;AFR_AF=0.1959;EUR_AF=0.0507;SAS_AF=0.0828;AA=G|||;VT=SNP
9	35907472	rs72729411	A	G	100	PASS	AC=499;AF=0.0996406;AN=5008;NS=2504;DP=17750;EAS_AF=0.0714;AMR_AF=0.0403;AFR_AF=0.1989;EUR_AF=0.0497;SAS_AF=0.0879;AA=A|||;VT=SNP
9	35908183	rs72729412	C	T	100	PASS	AC=512;AF=0.102236;AN=5008;NS=2504;DP=14827;EAS_AF=0.0714;AMR_AF=0.0461;AFR_AF=0.1944;EUR_AF=0.0656;SAS_AF=0.0869;AA=C|||;VT=SNP
9	35908306	rs62541884	C	T	100	PASS	AC=508;AF=0.101438;AN=5008;NS=2504;DP=17127;EAS_AF=0.0694;AMR_AF=0.0447;AFR_AF=0.1936;EUR_AF=0.0656;SAS_AF=0.0869;AA=C|||;VT=SNP
9	35908313	rs10972618	A	C	100	PASS	AC=1930;AF=0.385383;AN=5008;NS=2504;DP=17489;EAS_AF=0.2371;AMR_AF=0.2896;AFR_AF=0.5809;EUR_AF=0.3211;SAS_AF=0.408;AA=C|||;VT=SNP
9	35908488	rs10972619	A	G	100	PASS	AC=803;AF=0.160343;AN=5008;NS=2504;DP=19546;EAS_AF=0.128;AMR_AF=0.1988;AFR_AF=0.087;EUR_AF=0.2038;SAS_AF=0.2209;AA=A|||;VT=SNP
9	35909422	rs75732424	T	C	100	PASS	AC=99;AF=0.0197684;AN=5008;NS=2504;DP=17874;EAS_AF=0.001;AMR_AF=0.0159;AFR_AF=0.0038;EUR_AF=0.0278;SAS_AF=0.0552;AA=T|||;VT=SNP
9	35909518	rs748802	G	A	100	PASS	AC=2114;AF=0.422125;AN=5008;NS=2504;DP=17320;EAS_AF=0.2331;AMR_AF=0.2983;AFR_AF=0.7216;EUR_AF=0.3191;SAS_AF=0.4059;AA=A|||;VT=SNP
9	35909788	rs55838270	G	A	100	PASS	AC=511;AF=0.102037;AN=5008;NS=2504;DP=18183;EAS_AF=0.0724;AMR_AF=0.0461;AFR_AF=0.1929;EUR_AF=0.0656;SAS_AF=0.0869;AA=G|||;VT=SNP
9	35909852	rs748803	C	T	100	PASS	AC=1206;AF=0.240815;AN=5008;NS=2504;DP=17983;EAS_AF=0.1637;AMR_AF=0.2262;AFR_AF=0.2481;EUR_AF=0.2435;SAS_AF=0.318;AA=C|||;VT=SNP
9	35910690	rs10491554	G	A	100	PASS	AC=1206;AF=0.240815;AN=5008;NS=2504;DP=18347;EAS_AF=0.1637;AMR_AF=0.2262;AFR_AF=0.2474;EUR_AF=0.2435;SAS_AF=0.319;AA=G|||;VT=SNP
9	35910788	rs62635821	T	A	100	PASS	AC=179;AF=0.0357428;AN=5008;NS=2504;DP=16852;EAS_AF=0.0327;AMR_AF=0.0663;AFR_AF=0.0045;EUR_AF=0.0606;SAS_AF=0.0337;AA=T|||;VT=SNP
9	35910801	rs10814296	G	A	100	PASS	AC=1304;AF=0.260383;AN=5008;NS=2504;DP=16565;EAS_AF=0.1637;AMR_AF=0.2334;AFR_AF=0.3177;EUR_AF=0.2435;SAS_AF=0.319;AA=G|||;VT=SNP
9	35910945	rs10814297	G	A	100	PASS	AC=1115;AF=0.222644;AN=5008;NS=2504;DP=16598;EAS_AF=0.1637;AMR_AF=0.2205;AFR_AF=0.1815;EUR_AF=0.2435;SAS_AF=0.319;AA=G|||;VT=SNP
9	35911833	rs13297831	C	G	100	PASS	AC=2141;AF=0.427516;AN=5008;NS=2504;DP=14052;EAS_AF=0.2321;AMR_AF=0.3213;AFR_AF=0.6309;EUR_AF=0.4354;SAS_AF=0.4213;AA=G|||;VT=SNP
9	35911913	rs112238132	T	A	100	PASS	AC=176;AF=0.0351438;AN=5008;NS=2504;DP=15248;EAS_AF=0.002;AMR_AF=0.0504;AFR_AF=0.0061;EUR_AF=0.0984;SAS_AF=0.0327;AA=T|||;VT=SNP
9	35912298	rs77777040	T	G	100	PASS	AC=19;AF=0.00379393;AN=5008;NS=2504;DP=11079;EAS_AF=0.001;AMR_AF=0.0101;AFR_AF=0.0015;EUR_AF=0.0089;SAS_AF=0;AA=T|||;VT=SNP
9	35912525	rs79228314	C	G	100	PASS	AC=757;AF=0.151158;AN=5008;NS=2504;DP=15729;EAS_AF=0.1538;AMR_AF=0.121;AFR_AF=0.0416;EUR_AF=0.2286;SAS_AF=0.2382;AA=C|||;VT=SNP
9	35912719	rs56383937	T	C	100	PASS	AC=615;AF=0.122804;AN=5008;NS=2504;DP=18916;EAS_AF=0.0734;AMR_AF=0.1023;AFR_AF=0.1944;EUR_AF=0.1054;SAS_AF=0.1094;AA=T|||;VT=SNP
9	35915057	rs67227401	C	T	100	PASS	AC=466;AF=0.0930511;AN=5008;NS=2504;DP=18692;EAS_AF=0.002;AMR_AF=0.0634;AFR_AF=0.2194;EUR_AF=0.0984;SAS_AF=0.0317;AA=C|||;VT=SNP
9	35915230	rs12339156	G	C	100	PASS	AC=1123;AF=0.224241;AN=5008;NS=2504;DP=19382;EAS_AF=0.1736;AMR_AF=0.2219;AFR_AF=0.1815;EUR_AF=0.2425;SAS_AF=0.317;AA=G|||;VT=SNP
9	35915419	rs111640021	G	A	100	PASS	AC=38;AF=0.00758786;AN=5008;NS=2504;DP=17195;EAS_AF=0.001;AMR_AF=0.0086;AFR_AF=0.003;EUR_AF=0.0209;SAS_AF=0.0061;AA=G|||;VT=SNP
9	35916430	rs13285548	G	A	100	PASS	AC=836;AF=0.166933;AN=5008;NS=2504;DP=16692;EAS_AF=0.1548;AMR_AF=0.1239;AFR_AF=0.0938;EUR_AF=0.2346;SAS_AF=0.2393;AA=G|||;VT=SNP
9	35916448	rs59205434	G	A	100	PASS	AC=1367;AF=0.272963;AN=5008;NS=2504;DP=16998;EAS_AF=0.1766;AMR_AF=0.2363;AFR_AF=0.3366;EUR_AF=0.2425;SAS_AF=0.3436;AA=A|||;VT=SNP
9	35916472	rs67435931	T	C	100	PASS	AC=499;AF=0.0996406;AN=5008;NS=2504;DP=17511;EAS_AF=0.002;AMR_AF=0.0648;AFR_AF=0.2436;EUR_AF=0.0984;SAS_AF=0.0317;AA=T|||;VT=SNP
9	35916993	rs62541928	C	T	100	PASS	AC=614;AF=0.122604;AN=5008;NS=2504;DP=17472;EAS_AF=0.0734;AMR_AF=0.1023;AFR_AF=0.1952;EUR_AF=0.1054;SAS_AF=0.1074;AA=C|||;VT=SNP
9	35917817	rs144377728	C	T	100	PASS	AC=50;AF=0.00998403;AN=5008;NS=2504;DP=19242;EAS_AF=0.006;AMR_AF=0.0058;AFR_AF=0.0008;EUR_AF=0.0109;SAS_AF=0.0286;AA=C|||;VT=SNP
9	35917880	rs750045	G	A	100	PASS	AC=270;AF=0.0539137;AN=5008;NS=2504;DP=19748;EAS_AF=0.003;AMR_AF=0.1859;AFR_AF=0.0015;EUR_AF=0.0567;SAS_AF=0.0808;AA=G|||;VT=SNP
9	35917950	rs79857739	C	T	100	PASS	AC=83;AF=0.0165735;AN=5008;NS=2504;DP=20837;EAS_AF=0;AMR_AF=0.0144;AFR_AF=0;EUR_AF=0.0318;SAS_AF=0.0419;AA=C|||;VT=SNP
9	35918778	rs4483242	C	T	100	PASS	AC=515;AF=0.102835;AN=5008;NS=2504;DP=18784;EAS_AF=0.002;AMR_AF=0.0836;AFR_AF=0.1997;EUR_AF=0.1471;SAS_AF=0.044;AA=C|||;VT=SNP
9	35919277	rs4879943	C	A	100	PASS	AC=3375;AF=0.673922;AN=5008;NS=2504;DP=19025;EAS_AF=0.4097;AMR_AF=0.5504;AFR_AF=0.8669;EUR_AF=0.7306;SAS_AF=0.7147;AA=A|||;VT=SNP
9	35919814	rs142849892	C	T	100	PASS	AC=21;AF=0.00419329;AN=5008;NS=2504;DP=20955;EAS_AF=0;AMR_AF=0.0101;AFR_AF=0;EUR_AF=0.0129;SAS_AF=0.001;AA=C|||;VT=SNP
9	35920584	rs2025172	T	C	100	PASS	AC=641;AF=0.127995;AN=5008;NS=2504;DP=18798;EAS_AF=0.002;AMR_AF=0.0879;AFR_AF=0.292;EUR_AF=0.1481;SAS_AF=0.044;AA=T|||;VT=SNP
9	35920640	rs10116147	C	T	100	PASS	AC=1085;AF=0.216653;AN=5008;NS=2504;DP=20751;EAS_AF=0.1766;AMR_AF=0.2205;AFR_AF=0.146;EUR_AF=0.2435;SAS_AF=0.3231;AA=C|||;VT=SNP
9	35920794	rs2025173	G	A	100	PASS	AC=3407;AF=0.680312;AN=5008;NS=2504;DP=18075;EAS_AF=0.4038;AMR_AF=0.5519;AFR_AF=0.8759;EUR_AF=0.7296;SAS_AF=0.7413;AA=A|||;VT=SNP
9	35920856	rs2025174	A	G	100	PASS	AC=3232;AF=0.645367;AN=5008;NS=2504;DP=17984;EAS_AF=0.4008;AMR_AF=0.5432;AFR_AF=0.77;EUR_AF=0.7296;SAS_AF=0.7147;AA=G|||;VT=SNP
9	35921303	rs55726778	T	C	100	PASS	AC=1193;AF=0.238219;AN=5008;NS=2504;DP=17274;EAS_AF=0.1756;AMR_AF=0.2262;AFR_AF=0.2239;EUR_AF=0.2455;SAS_AF=0.3231;AA=T|||;VT=SNP
9	35921635	rs111497848	T	C	100	PASS	AC=106;AF=0.0211661;AN=5008;NS=2504;DP=15220;EAS_AF=0.001;AMR_AF=0.0346;AFR_AF=0.0038;EUR_AF=0.0706;SAS_AF=0.0051;AA=T|||;VT=SNP
9	35921694	rs16932756	A	G	100	PASS	AC=691;AF=0.137979;AN=5008;NS=2504;DP=15392;EAS_AF=0.0714;AMR_AF=0.1052;AFR_AF=0.2534;EUR_AF=0.1054;SAS_AF=0.1074;AA=A|||;VT=SNP
9	35922113	rs62541929	A	C	100	PASS	AC=692;AF=0.138179;AN=5008;NS=2504;DP=17232;EAS_AF=0.0714;AMR_AF=0.1052;AFR_AF=0.2542;EUR_AF=0.1054;SAS_AF=0.1074;AA=A|||;VT=SNP
9	35922816	rs67687820	T	C	100	PASS	AC=526;AF=0.105032;AN=5008;NS=2504;DP=21859;EAS_AF=0.002;AMR_AF=0.0836;AFR_AF=0.2088;EUR_AF=0.1461;SAS_AF=0.044;AA=T|||;VT=SNP
9	35922966	rs112328329	G	T	100	PASS	AC=53;AF=0.0105831;AN=5008;NS=2504;DP=17994;EAS_AF=0;AMR_AF=0.0202;AFR_AF=0.0015;EUR_AF=0.0328;SAS_AF=0.0041;AA=G|||;VT=SNP
9	35923384	rs7046469	T	G	100	PASS	AC=691;AF=0.137979;AN=5008;NS=2504;DP=17845;EAS_AF=0.0714;AMR_AF=0.1052;AFR_AF=0.2534;EUR_AF=0.1054;SAS_AF=0.1074;AA=T|||;VT=SNP
9	35924265	rs117537868	A	G	100	PASS	AC=22;AF=0.00439297;AN=5008;NS=2504;DP=20937;EAS_AF=0;AMR_AF=0.0115;AFR_AF=0.0008;EUR_AF=0.0109;SAS_AF=0.002;AA=A|||;VT=SNP
9	35924396	rs7861968	C	G	100	PASS	AC=681;AF=0.135982;AN=5008;NS=2504;DP=18140;EAS_AF=0.0714;AMR_AF=0.1066;AFR_AF=0.2443;EUR_AF=0.1054;SAS_AF=0.1084;AA=C|||;VT=SNP
9	35924550	rs6476495	G	T	100	PASS	AC=691;AF=0.137979;AN=5008;NS=2504;DP=20877;EAS_AF=0.0714;AMR_AF=0.1066;AFR_AF=0.2519;EUR_AF=0.1054;SAS_AF=0.1084;AA=G|||;VT=SNP
9	35924620	rs75281626	A	T	100	PASS	AC=14;AF=0.00279553;AN=5008;NS=2504;DP=20323;EAS_AF=0;AMR_AF=0.0043;AFR_AF=0;EUR_AF=0.006;SAS_AF=0.0051;AA=A|||;VT=SNP
9	35925424	rs7039035	C	T	100	PASS	AC=3191;AF=0.637181;AN=5008;NS=2504;DP=16147;EAS_AF=0.4008;AMR_AF=0.5346;AFR_AF=0.7549;EUR_AF=0.7147;SAS_AF=0.7147;AA=T|||;VT=SNP
9	35925995	rs112856475	G	A	100	PASS	AC=86;AF=0.0171725;AN=5008;NS=2504;DP=18078;EAS_AF=0;AMR_AF=0.0259;AFR_AF=0.0023;EUR_AF=0.0537;SAS_AF=0.0112;AA=G|||;VT=SNP
9	35926028	rs56289282	C	A	100	PASS	AC=37;AF=0.00738818;AN=5008;NS=2504;DP=19877;EAS_AF=0;AMR_AF=0.0086;AFR_AF=0.0038;EUR_AF=0.0209;SAS_AF=0.0051;AA=C|||;VT=SNP
9	35926380	rs111499117	T	C	100	PASS	AC=680;AF=0.135783;AN=5008;NS=2504;DP=17263;EAS_AF=0.0714;AMR_AF=0.1081;AFR_AF=0.2421;EUR_AF=0.1064;SAS_AF=0.1084;AA=C|||;VT=SNP
9	35926468	rs7043582	G	A	100	PASS	AC=776;AF=0.154952;AN=5008;NS=2504;DP=19195;EAS_AF=0.1528;AMR_AF=0.1254;AFR_AF=0.0499;EUR_AF=0.2326;SAS_AF=0.2403;AA=G|||;VT=SNP
9	35926932	rs4879944	A	G	100	PASS	AC=3407;AF=0.680312;AN=5008;NS=2504;DP=22355;EAS_AF=0.4048;AMR_AF=0.5533;AFR_AF=0.8752;EUR_AF=0.7286;SAS_AF=0.7413;AA=G|||;VT=SNP
9	35926938	rs10972626	G	A	100	PASS	AC=254;AF=0.0507188;AN=5008;NS=2504;DP=22185;EAS_AF=0.002;AMR_AF=0.0735;AFR_AF=0.0083;EUR_AF=0.1461;SAS_AF=0.044;AA=G|||;VT=SNP
9	35927121	rs4598350	T	G	100	PASS	AC=807;AF=0.161142;AN=5008;NS=2504;DP=20013;EAS_AF=0.1528;AMR_AF=0.1254;AFR_AF=0.0734;EUR_AF=0.2326;SAS_AF=0.2403;AA=T|||;VT=SNP
9	35927129	rs2065107	C	T	100	PASS	AC=1906;AF=0.380591;AN=5008;NS=2504;DP=19944;EAS_AF=0.3274;AMR_AF=0.3458;AFR_AF=0.2345;EUR_AF=0.4742;SAS_AF=0.5613;AA=C|||;VT=SNP
9	35927221	rs13298502	T	C	100	PASS	AC=824;AF=0.164537;AN=5008;NS=2504;DP=19603;EAS_AF=0.1528;AMR_AF=0.1268;AFR_AF=0.0855;EUR_AF=0.2326;SAS_AF=0.2403;AA=T|||;VT=SNP
9	35927512	rs112725111	A	G	100	PASS	AC=18;AF=0.00359425;AN=5008;NS=2504;DP=18872;EAS_AF=0;AMR_AF=0.0058;AFR_AF=0.0008;EUR_AF=0.0099;SAS_AF=0.0031;AA=A|||;VT=SNP
9	35927779	rs10814298	A	T	100	PASS	AC=527;AF=0.105232;AN=5008;NS=2504;DP=18961;EAS_AF=0.002;AMR_AF=0.0836;AFR_AF=0.2095;EUR_AF=0.1461;SAS_AF=0.044;AA=A|||;VT=SNP
9	35927977	rs7033996	T	C	100	PASS	AC=679;AF=0.135583;AN=5008;NS=2504;DP=18513;EAS_AF=0.0714;AMR_AF=0.1066;AFR_AF=0.2421;EUR_AF=0.1064;SAS_AF=0.1084;AA=T|||;VT=SNP
9	35928034	rs7037105	T	A	100	PASS	AC=669;AF=0.133586;AN=5008;NS=2504;DP=17612;EAS_AF=0.0714;AMR_AF=0.1066;AFR_AF=0.2345;EUR_AF=0.1064;SAS_AF=0.1084;AA=T|||;VT=SNP
9	35928071	rs117981161	G	A	100	PASS	AC=50;AF=0.00998403;AN=5008;NS=2504;DP=17905;EAS_AF=0;AMR_AF=0.0187;AFR_AF=0;EUR_AF=0.0258;SAS_AF=0.0112;AA=G|||;VT=SNP
9	35928590	rs1984999	G	A	100	PASS	AC=2007;AF=0.400759;AN=5008;NS=2504;DP=18437;EAS_AF=0.3284;AMR_AF=0.3473;AFR_AF=0.3079;EUR_AF=0.4761;SAS_AF=0.5613;AA=G|||;VT=SNP
9	35928712	rs2146112	A	G	100	PASS	AC=680;AF=0.135783;AN=5008;NS=2504;DP=16960;EAS_AF=0.0714;AMR_AF=0.1081;AFR_AF=0.2421;EUR_AF=0.1064;SAS_AF=0.1084;AA=A|||;VT=SNP
9	35928742	rs2146113	T	G	100	PASS	AC=679;AF=0.135583;AN=5008;NS=2504;DP=17514;EAS_AF=0.0714;AMR_AF=0.1081;AFR_AF=0.2421;EUR_AF=0.1064;SAS_AF=0.1074;AA=G|||;VT=SNP
9	35929543	rs117611987	C	T	100	PASS	AC=22;AF=0.00439297;AN=5008;NS=2504;DP=19680;EAS_AF=0;AMR_AF=0.0058;AFR_AF=0.0015;EUR_AF=0.0159;SAS_AF=0;AA=.|||;VT=SNP
9	35930860	rs12335843	A	G	100	PASS	AC=528;AF=0.105431;AN=5008;NS=2504;DP=20730;EAS_AF=0.002;AMR_AF=0.0836;AFR_AF=0.2095;EUR_AF=0.1461;SAS_AF=0.045;AA=.|||;VT=SNP
9	35931160	rs79385681	A	G	100	PASS	AC=128;AF=0.0255591;AN=5008;NS=2504;DP=21508;EAS_AF=0.001;AMR_AF=0.0216;AFR_AF=0.0045;EUR_AF=0.0457;SAS_AF=0.0613;AA=.|||;VT=SNP
9	35931225	rs6476496	C	T	100	PASS	AC=3397;AF=0.678315;AN=5008;NS=2504;DP=22257;EAS_AF=0.4048;AMR_AF=0.549;AFR_AF=0.8729;EUR_AF=0.7286;SAS_AF=0.7372;AA=.|||;VT=SNP
9	35931974	rs12685123	G	A	100	PASS	AC=828;AF=0.165335;AN=5008;NS=2504;DP=13159;EAS_AF=0.1528;AMR_AF=0.1268;AFR_AF=0.0893;EUR_AF=0.2326;SAS_AF=0.2393;AA=.|||;VT=SNP
9	35932259	rs149092948	T	C	100	PASS	AC=42;AF=0.00838658;AN=5008;NS=2504;DP=8374;EAS_AF=0.002;AMR_AF=0.0144;AFR_AF=0.0189;EUR_AF=0.005;SAS_AF=0;AA=.|||;VT=SNP
9	35932874	rs2890718	G	A	100	PASS	AC=2124;AF=0.424121;AN=5008;NS=2504;DP=10374;EAS_AF=0.2262;AMR_AF=0.3199;AFR_AF=0.6059;EUR_AF=0.4871;SAS_AF=0.3916;AA=.|||;VT=SNP
9	35933176	rs78395341	T	C	100	PASS	AC=106;AF=0.0211661;AN=5008;NS=2504;DP=12796;EAS_AF=0.001;AMR_AF=0.0346;AFR_AF=0.0038;EUR_AF=0.0706;SAS_AF=0.0051;AA=.|||;VT=SNP
9	35933210	rs7847862	A	G	100	PASS	AC=706;AF=0.140974;AN=5008;NS=2504;DP=13487;EAS_AF=0.0714;AMR_AF=0.1066;AFR_AF=0.2625;EUR_AF=0.1064;SAS_AF=0.1084;AA=.|||;VT=SNP
9	35933323	rs10814300	C	T	100	PASS	AC=1427;AF=0.284944;AN=5008;NS=2504;DP=14500;EAS_AF=0.1548;AMR_AF=0.2133;AFR_AF=0.3502;EUR_AF=0.3807;SAS_AF=0.2832;AA=.|||;VT=SNP
9	35933385	rs10972627	C	T	100	PASS	AC=527;AF=0.105232;AN=5008;NS=2504;DP=15352;EAS_AF=0.002;AMR_AF=0.0836;AFR_AF=0.2095;EUR_AF=0.1461;SAS_AF=0.044;AA=.|||;VT=SNP
9	35933910	rs13302637	G	C	100	PASS	AC=900;AF=0.179712;AN=5008;NS=2504;DP=19165;EAS_AF=0.1528;AMR_AF=0.1297;AFR_AF=0.1407;EUR_AF=0.2346;SAS_AF=0.2393;AA=.|||;VT=SNP
9	35934305	rs62541931	G	A	100	PASS	AC=696;AF=0.138978;AN=5008;NS=2504;DP=16434;EAS_AF=0.0714;AMR_AF=0.1066;AFR_AF=0.2549;EUR_AF=0.1064;SAS_AF=0.1084;AA=.|||;VT=SNP
9	35934342	rs10758334	T	C	100	PASS	AC=3412;AF=0.68131;AN=5008;NS=2504;DP=15290;EAS_AF=0.4048;AMR_AF=0.5533;AFR_AF=0.8797;EUR_AF=0.7296;SAS_AF=0.7393;AA=.|||;VT=SNP
9	35934432	rs12554947	G	C	100	PASS	AC=640;AF=0.127796;AN=5008;NS=2504;DP=14104;EAS_AF=0.0714;AMR_AF=0.1052;AFR_AF=0.2133;EUR_AF=0.1064;SAS_AF=0.1084;AA=.|||;VT=SNP
9	35935066	rs16932775	G	C	100	PASS	AC=695;AF=0.138778;AN=5008;NS=2504;DP=16000;EAS_AF=0.0714;AMR_AF=0.1066;AFR_AF=0.2542;EUR_AF=0.1064;SAS_AF=0.1084;AA=.|||;VT=SNP
9	35935138	rs10814301	C	A	100	PASS	AC=1223;AF=0.244209;AN=5008;NS=2504;DP=16645;EAS_AF=0.0744;AMR_AF=0.1844;AFR_AF=0.466;EUR_AF=0.2535;SAS_AF=0.1524;AA=.|||;VT=SNP
9	35935158	rs10814302	G	A	100	PASS	AC=1239;AF=0.247404;AN=5008;NS=2504;DP=17765;EAS_AF=0.0734;AMR_AF=0.1916;AFR_AF=0.4758;EUR_AF=0.2525;SAS_AF=0.1524;AA=.|||;VT=SNP
9	35935698	rs76430123	T	C	100	PASS	AC=53;AF=0.0105831;AN=5008;NS=2504;DP=14287;EAS_AF=0;AMR_AF=0.0115;AFR_AF=0.0045;EUR_AF=0.0209;SAS_AF=0.0184;AA=.|||;VT=SNP
9	35935848	rs7857181	G	A	100	PASS	AC=3228;AF=0.644569;AN=5008;NS=2504;DP=13399;EAS_AF=0.4018;AMR_AF=0.5432;AFR_AF=0.7685;EUR_AF=0.7286;SAS_AF=0.7127;AA=.|||;VT=SNP
9	35935956	rs4255226	C	T	100	PASS	AC=799;AF=0.159545;AN=5008;NS=2504;DP=15707;EAS_AF=0.1528;AMR_AF=0.1268;AFR_AF=0.0673;EUR_AF=0.2326;SAS_AF=0.2393;AA=.|||;VT=SNP
9	35935963	rs10814303	G	T	100	PASS	AC=1225;AF=0.244609;AN=5008;NS=2504;DP=15561;EAS_AF=0.0734;AMR_AF=0.1902;AFR_AF=0.466;EUR_AF=0.2525;SAS_AF=0.1524;AA=.|||;VT=SNP
9	35935977	rs34193186	A	G	100	PASS	AC=897;AF=0.179113;AN=5008;NS=2504;DP=15189;EAS_AF=0.1528;AMR_AF=0.1297;AFR_AF=0.1384;EUR_AF=0.2346;SAS_AF=0.2393;AA=.|||;VT=SNP
9	35936883	rs7861134	C	G	100	PASS	AC=1223;AF=0.244209;AN=5008;NS=2504;DP=17684;EAS_AF=0.0734;AMR_AF=0.1888;AFR_AF=0.466;EUR_AF=0.2515;SAS_AF=0.1524;AA=.|||;VT=SNP
9	35937047	rs7864451	G	A	100	PASS	AC=1223;AF=0.244209;AN=5008;NS=2504;DP=18931;EAS_AF=0.0734;AMR_AF=0.1888;AFR_AF=0.466;EUR_AF=0.2515;SAS_AF=0.1524;AA=.|||;VT=SNP
9	35937591	rs12335681	C	T	100	PASS	AC=527;AF=0.105232;AN=5008;NS=2504;DP=21196;EAS_AF=0.002;AMR_AF=0.085;AFR_AF=0.2095;EUR_AF=0.1451;SAS_AF=0.044;AA=.|||;VT=SNP
9	35937611	rs10972628	G	A	100	PASS	AC=1221;AF=0.24381;AN=5008;NS=2504;DP=20562;EAS_AF=0.0734;AMR_AF=0.1902;AFR_AF=0.4644;EUR_AF=0.2515;SAS_AF=0.1513;AA=.|||;VT=SNP
9	35937718	rs16932784	G	A	100	PASS	AC=695;AF=0.138778;AN=5008;NS=2504;DP=19516;EAS_AF=0.0714;AMR_AF=0.1052;AFR_AF=0.2549;EUR_AF=0.1064;SAS_AF=0.1084;AA=.|||;VT=SNP
9	35937886	rs10972629	C	T	100	PASS	AC=527;AF=0.105232;AN=5008;NS=2504;DP=16729;EAS_AF=0.002;AMR_AF=0.085;AFR_AF=0.2095;EUR_AF=0.1451;SAS_AF=0.044;AA=.|||;VT=SNP
9	35937931	rs141809766	A	G	100	PASS	AC=32;AF=0.00638978;AN=5008;NS=2504;DP=13914;EAS_AF=0;AMR_AF=0.0072;AFR_AF=0.0015;EUR_AF=0.0199;SAS_AF=0.0051;AA=.|||;VT=SNP
9	35938274	rs16932790	C	G	100	PASS	AC=591;AF=0.118011;AN=5008;NS=2504;DP=14518;EAS_AF=0.0714;AMR_AF=0.1037;AFR_AF=0.177;EUR_AF=0.1064;SAS_AF=0.1084;AA=.|||;VT=SNP
9	35938790	rs113483724	C	T	100	PASS	AC=34;AF=0.00678914;AN=5008;NS=2504;DP=20691;EAS_AF=0;AMR_AF=0.0086;AFR_AF=0.0023;EUR_AF=0.0239;SAS_AF=0.001;AA=.|||;VT=SNP
9	35939747	rs62541932	C	T	100	PASS	AC=638;AF=0.127396;AN=5008;NS=2504;DP=18875;EAS_AF=0.0694;AMR_AF=0.1037;AFR_AF=0.2141;EUR_AF=0.1064;SAS_AF=0.1084;AA=.|||;VT=SNP
9	35940552	rs13291644	G	A	100	PASS	AC=1595;AF=0.31849;AN=5008;NS=2504;DP=21065;EAS_AF=0.2222;AMR_AF=0.2349;AFR_AF=0.3964;EUR_AF=0.3419;SAS_AF=0.3476;AA=.|||;VT=SNP
9	35940731	rs13291549	A	T	100	PASS	AC=779;AF=0.155551;AN=5008;NS=2504;DP=21102;EAS_AF=0.1528;AMR_AF=0.1254;AFR_AF=0.053;EUR_AF=0.2326;SAS_AF=0.2393;AA=.|||;VT=SNP
9	35941218	rs13296955	G	T	100	PASS	AC=807;AF=0.161142;AN=5008;NS=2504;DP=24179;EAS_AF=0.1528;AMR_AF=0.1268;AFR_AF=0.0734;EUR_AF=0.2326;SAS_AF=0.2393;AA=.|||;VT=SNP
9	35941403	rs13298135	T	C	100	PASS	AC=806;AF=0.160942;AN=5008;NS=2504;DP=20149;EAS_AF=0.1528;AMR_AF=0.1268;AFR_AF=0.0734;EUR_AF=0.2326;SAS_AF=0.2382;AA=.|||;VT=SNP
9	35941534	rs72729426	C	T	100	PASS	AC=60;AF=0.0119808;AN=5008;NS=2504;DP=21770;EAS_AF=0.001;AMR_AF=0.013;AFR_AF=0.0008;EUR_AF=0.0219;SAS_AF=0.0276;AA=.|||;VT=SNP
9	35941789	rs10491553	A	C	100	PASS	AC=807;AF=0.161142;AN=5008;NS=2504;DP=18334;EAS_AF=0.1528;AMR_AF=0.1268;AFR_AF=0.0734;EUR_AF=0.2326;SAS_AF=0.2393;AA=A|||;VT=SNP
9	35941927	rs4878635	C	A	100	PASS	AC=1098;AF=0.219249;AN=5008;NS=2504;DP=17477;EAS_AF=0.1766;AMR_AF=0.2205;AFR_AF=0.1604;EUR_AF=0.2396;SAS_AF=0.3211;AA=C|||;VT=SNP
9	35942140	rs13283301	T	A	100	PASS	AC=816;AF=0.162939;AN=5008;NS=2504;DP=18933;EAS_AF=0.1528;AMR_AF=0.1282;AFR_AF=0.0794;EUR_AF=0.2326;SAS_AF=0.2393;AA=t|||;VT=SNP
9	35942406	rs7863401	A	G	100	PASS	AC=901;AF=0.179912;AN=5008;NS=2504;DP=19987;EAS_AF=0.1528;AMR_AF=0.1297;AFR_AF=0.1415;EUR_AF=0.2346;SAS_AF=0.2393;AA=a|||;VT=SNP
9	35942521	rs13283964	T	C	100	PASS	AC=1511;AF=0.301717;AN=5008;NS=2504;DP=20343;EAS_AF=0.2222;AMR_AF=0.2334;AFR_AF=0.3359;EUR_AF=0.339;SAS_AF=0.3476;AA=t|||;VT=SNP
9	35942643	rs12686859	C	T	100	PASS	AC=807;AF=0.161142;AN=5008;NS=2504;DP=20789;EAS_AF=0.1528;AMR_AF=0.1268;AFR_AF=0.0734;EUR_AF=0.2326;SAS_AF=0.2393;AA=c|||;VT=SNP
9	35943177	rs72729427	G	A	100	PASS	AC=255;AF=0.0509185;AN=5008;NS=2504;DP=19477;EAS_AF=0.002;AMR_AF=0.0749;AFR_AF=0.0083;EUR_AF=0.1461;SAS_AF=0.044;AA=g|||;VT=SNP
9	35943191	rs143323472	T	A	100	PASS	AC=16;AF=0.00319489;AN=5008;NS=2504;DP=19321;EAS_AF=0;AMR_AF=0.0086;AFR_AF=0.0008;EUR_AF=0.007;SAS_AF=0.002;AA=t|||;VT=SNP
9	35943314	rs71521292	C	T	100	PASS	AC=50;AF=0.00998403;AN=5008;NS=2504;DP=21567;EAS_AF=0;AMR_AF=0.0173;AFR_AF=0.0023;EUR_AF=0.0288;SAS_AF=0.0061;AA=C|||;VT=SNP
9	35943366	rs187087621	A	C	100	PASS	AC=12;AF=0.00239617;AN=5008;NS=2504;DP=21499;EAS_AF=0;AMR_AF=0.0029;AFR_AF=0;EUR_AF=0.007;SAS_AF=0.0031;AA=A|||;VT=SNP
9	35943397	rs16935868	C	T	100	PASS	AC=694;AF=0.138578;AN=5008;NS=2504;DP=22124;EAS_AF=0.0694;AMR_AF=0.1052;AFR_AF=0.2557;EUR_AF=0.1064;SAS_AF=0.1084;AA=C|||;VT=SNP
9	35943647	rs7867847	C	T	100	PASS	AC=816;AF=0.162939;AN=5008;NS=2504;DP=21264;EAS_AF=0.1528;AMR_AF=0.1282;AFR_AF=0.0794;EUR_AF=0.2326;SAS_AF=0.2393;AA=T|||;VT=SNP
9	35943783	rs7854350	T	C	100	PASS	AC=807;AF=0.161142;AN=5008;NS=2504;DP=21278;EAS_AF=0.1528;AMR_AF=0.1268;AFR_AF=0.0734;EUR_AF=0.2326;SAS_AF=0.2393;AA=T|||;VT=SNP
9	35944224	rs12684292	T	C	100	PASS	AC=808;AF=0.161342;AN=5008;NS=2504;DP=20720;EAS_AF=0.1528;AMR_AF=0.1282;AFR_AF=0.0734;EUR_AF=0.2326;SAS_AF=0.2393;AA=C|||;VT=SNP
9	35944775	rs747804	G	A	100	PASS	AC=1566;AF=0.3127;AN=5008;NS=2504;DP=16803;EAS_AF=0.2728;AMR_AF=0.2349;AFR_AF=0.3374;EUR_AF=0.339;SAS_AF=0.3487;AA=A|||;VT=SNP
9	35945111	rs12376565	C	T	100	PASS	AC=488;AF=0.0974441;AN=5008;NS=2504;DP=14497;EAS_AF=0.002;AMR_AF=0.0836;AFR_AF=0.1793;EUR_AF=0.1461;SAS_AF=0.045;AA=C|||;VT=SNP
9	35945975	rs7019283	G	C	100	PASS	AC=944;AF=0.188498;AN=5008;NS=2504;DP=17265;EAS_AF=0.2034;AMR_AF=0.1282;AFR_AF=0.1354;EUR_AF=0.2346;SAS_AF=0.2403;AA=G|||;VT=SNP
9	35946275	rs13285078	G	A	100	PASS	AC=862;AF=0.172125;AN=5008;NS=2504;DP=15923;EAS_AF=0.2034;AMR_AF=0.1268;AFR_AF=0.0756;EUR_AF=0.2326;SAS_AF=0.2403;AA=A|||;VT=SNP
9	35946377	rs74787477	C	G	100	PASS	AC=62;AF=0.0123802;AN=5008;NS=2504;DP=16191;EAS_AF=0.0258;AMR_AF=0.0086;AFR_AF=0.0129;EUR_AF=0.0109;SAS_AF=0.002;AA=c|||;VT=SNP
9	35946380	rs57364197	T	C	100	PASS	AC=694;AF=0.138578;AN=5008;NS=2504;DP=16175;EAS_AF=0.0694;AMR_AF=0.1052;AFR_AF=0.2557;EUR_AF=0.1064;SAS_AF=0.1084;AA=T|||;VT=SNP
9	35946420	rs55845747	T	C	100	PASS	AC=694;AF=0.138578;AN=5008;NS=2504;DP=15261;EAS_AF=0.0694;AMR_AF=0.1052;AFR_AF=0.2557;EUR_AF=0.1064;SAS_AF=0.1084;AA=T|||;VT=SNP
9	35946424	rs13285384	G	A	100	PASS	AC=853;AF=0.170327;AN=5008;NS=2504;DP=15115;EAS_AF=0.2034;AMR_AF=0.1254;AFR_AF=0.0696;EUR_AF=0.2326;SAS_AF=0.2403;AA=G|||;VT=SNP
9	35946784	rs16932791	A	G	100	PASS	AC=694;AF=0.138578;AN=5008;NS=2504;DP=15447;EAS_AF=0.0694;AMR_AF=0.1052;AFR_AF=0.2557;EUR_AF=0.1064;SAS_AF=0.1084;AA=A|||;VT=SNP
9	35947133	rs12684089	G	A	100	PASS	AC=853;AF=0.170327;AN=5008;NS=2504;DP=12911;EAS_AF=0.2034;AMR_AF=0.1254;AFR_AF=0.0696;EUR_AF=0.2326;SAS_AF=0.2403;AA=G|||;VT=SNP
9	35947190	rs10121284	T	A	100	PASS	AC=1099;AF=0.219449;AN=5008;NS=2504;DP=12837;EAS_AF=0.1776;AMR_AF=0.2205;AFR_AF=0.1604;EUR_AF=0.2406;SAS_AF=0.32;AA=T|||;VT=SNP
9	35947211	rs113585679	G	A	100	PASS	AC=694;AF=0.138578;AN=5008;NS=2504;DP=11812;EAS_AF=0.0694;AMR_AF=0.1052;AFR_AF=0.2557;EUR_AF=0.1064;SAS_AF=0.1084;AA=G|||;VT=SNP
9	35947602	rs62541933	G	A	100	PASS	AC=685;AF=0.136781;AN=5008;NS=2504;DP=17227;EAS_AF=0.0694;AMR_AF=0.1052;AFR_AF=0.2489;EUR_AF=0.1064;SAS_AF=0.1084;AA=g|||;VT=SNP
9	35948055	rs117958184	G	A	100	PASS	AC=99;AF=0.0197684;AN=5008;NS=2504;DP=18305;EAS_AF=0.002;AMR_AF=0.0144;AFR_AF=0.0023;EUR_AF=0.0388;SAS_AF=0.046;AA=G|||;VT=SNP
9	35948347	rs55911539	A	G	100	PASS	AC=693;AF=0.138379;AN=5008;NS=2504;DP=17719;EAS_AF=0.0694;AMR_AF=0.1052;AFR_AF=0.2549;EUR_AF=0.1064;SAS_AF=0.1084;AA=A|||;VT=SNP
9	35948513	rs12686482	A	G	100	PASS	AC=854;AF=0.170527;AN=5008;NS=2504;DP=18524;EAS_AF=0.2044;AMR_AF=0.1254;AFR_AF=0.0696;EUR_AF=0.2326;SAS_AF=0.2403;AA=A|||;VT=SNP
9	35948588	rs10972638	T	C	100	PASS	AC=1100;AF=0.219649;AN=5008;NS=2504;DP=20206;EAS_AF=0.1776;AMR_AF=0.2205;AFR_AF=0.1611;EUR_AF=0.2406;SAS_AF=0.32;AA=T|||;VT=SNP
9	35948775	rs13297414	G	A	100	PASS	AC=862;AF=0.172125;AN=5008;NS=2504;DP=20584;EAS_AF=0.2034;AMR_AF=0.1268;AFR_AF=0.0756;EUR_AF=0.2326;SAS_AF=0.2403;AA=G|||;VT=SNP
9	35948867	rs13298443	T	A	100	PASS	AC=853;AF=0.170327;AN=5008;NS=2504;DP=21602;EAS_AF=0.2034;AMR_AF=0.1254;AFR_AF=0.0696;EUR_AF=0.2326;SAS_AF=0.2403;AA=T|||;VT=SNP
9	35949202	rs13283021	T	G	100	PASS	AC=853;AF=0.170327;AN=5008;NS=2504;DP=21476;EAS_AF=0.2034;AMR_AF=0.1254;AFR_AF=0.0696;EUR_AF=0.2326;SAS_AF=0.2403;AA=T|||;VT=SNP
9	35949270	rs13301662	A	G	100	PASS	AC=862;AF=0.172125;AN=5008;NS=2504;DP=21772;EAS_AF=0.2034;AMR_AF=0.1268;AFR_AF=0.0756;EUR_AF=0.2326;SAS_AF=0.2403;AA=G|||;VT=SNP
9	35949286	rs13301666	A	G	100	PASS	AC=853;AF=0.170327;AN=5008;NS=2504;DP=21603;EAS_AF=0.2034;AMR_AF=0.1254;AFR_AF=0.0696;EUR_AF=0.2326;SAS_AF=0.2403;AA=A|||;VT=SNP
9	35949312	rs13301780	A	G	100	PASS	AC=853;AF=0.170327;AN=5008;NS=2504;DP=21057;EAS_AF=0.2034;AMR_AF=0.1254;AFR_AF=0.0696;EUR_AF=0.2326;SAS_AF=0.2403;AA=G|||;VT=SNP
9	35949346	rs13301801	A	G	100	PASS	AC=854;AF=0.170527;AN=5008;NS=2504;DP=19613;EAS_AF=0.2044;AMR_AF=0.1254;AFR_AF=0.0696;EUR_AF=0.2326;SAS_AF=0.2403;AA=A|||;VT=SNP
9	35949373	rs13302208	G	A	100	PASS	AC=854;AF=0.170527;AN=5008;NS=2504;DP=18696;EAS_AF=0.2044;AMR_AF=0.1254;AFR_AF=0.0696;EUR_AF=0.2326;SAS_AF=0.2403;AA=G|||;VT=SNP
9	35949455	rs13302108	C	T	100	PASS	AC=853;AF=0.170327;AN=5008;NS=2504;DP=19260;EAS_AF=0.2034;AMR_AF=0.1254;AFR_AF=0.0696;EUR_AF=0.2326;SAS_AF=0.2403;AA=C|||;VT=SNP
9	35949553	rs12684663	C	T	100	PASS	AC=853;AF=0.170327;AN=5008;NS=2504;DP=20381;EAS_AF=0.2034;AMR_AF=0.1254;AFR_AF=0.0696;EUR_AF=0.2326;SAS_AF=0.2403;AA=C|||;VT=SNP
9	35949558	rs16932798	T	C	100	PASS	AC=637;AF=0.127196;AN=5008;NS=2504;DP=20673;EAS_AF=0.0694;AMR_AF=0.1037;AFR_AF=0.2133;EUR_AF=0.1064;SAS_AF=0.1084;AA=T|||;VT=SNP
9	35949748	rs12686831	A	C	100	PASS	AC=826;AF=0.164936;AN=5008;NS=2504;DP=18132;EAS_AF=0.2034;AMR_AF=0.1239;AFR_AF=0.0492;EUR_AF=0.2336;SAS_AF=0.2403;AA=A|||;VT=SNP
9	35949775	rs12684684	C	T	100	PASS	AC=853;AF=0.170327;AN=5008;NS=2504;DP=17785;EAS_AF=0.2034;AMR_AF=0.1254;AFR_AF=0.0696;EUR_AF=0.2326;SAS_AF=0.2403;AA=C|||;VT=SNP
9	35949778	rs78305268	G	A	100	PASS	AC=26;AF=0.00519169;AN=5008;NS=2504;DP=17632;EAS_AF=0;AMR_AF=0.0187;AFR_AF=0;EUR_AF=0.0119;SAS_AF=0.001;AA=G|||;VT=SNP
9	35949949	rs16932799	G	A	100	PASS	AC=693;AF=0.138379;AN=5008;NS=2504;DP=21959;EAS_AF=0.0694;AMR_AF=0.1052;AFR_AF=0.2549;EUR_AF=0.1064;SAS_AF=0.1084;AA=G|||;VT=SNP
9	35949986	rs13283068	C	T	100	PASS	AC=1111;AF=0.221845;AN=5008;NS=2504;DP=22151;EAS_AF=0.2054;AMR_AF=0.1988;AFR_AF=0.0802;EUR_AF=0.3797;SAS_AF=0.2843;AA=T|||;VT=SNP
9	35950074	rs62541934	C	T	100	PASS	AC=693;AF=0.138379;AN=5008;NS=2504;DP=18846;EAS_AF=0.0694;AMR_AF=0.1052;AFR_AF=0.2549;EUR_AF=0.1064;SAS_AF=0.1084;AA=C|||;VT=SNP
9	35950113	rs111977189	G	C	100	PASS	AC=274;AF=0.0547125;AN=5008;NS=2504;DP=18318;EAS_AF=0.002;AMR_AF=0.0749;AFR_AF=0.0227;EUR_AF=0.1461;SAS_AF=0.044;AA=G|||;VT=SNP
9	35950272	rs148925331	C	T	100	PASS	AC=20;AF=0.00399361;AN=5008;NS=2504;DP=15651;EAS_AF=0;AMR_AF=0.0029;AFR_AF=0.0008;EUR_AF=0.0109;SAS_AF=0.0061;AA=c|||;VT=SNP
9	35950421	rs71487710	A	G	100	PASS	AC=837;AF=0.167133;AN=5008;NS=2504;DP=12961;EAS_AF=0.2044;AMR_AF=0.1239;AFR_AF=0.0575;EUR_AF=0.2326;SAS_AF=0.2403;AA=A|||;VT=SNP
9	35951630	rs10972641	G	C	100	PASS	AC=321;AF=0.0640974;AN=5008;NS=2504;DP=19525;EAS_AF=0.002;AMR_AF=0.0764;AFR_AF=0.0567;EUR_AF=0.1461;SAS_AF=0.045;AA=G|||;VT=SNP
9	35952224	rs723425	T	C	100	PASS	AC=844;AF=0.16853;AN=5008;NS=2504;DP=18712;EAS_AF=0.2083;AMR_AF=0.1239;AFR_AF=0.0507;EUR_AF=0.2356;SAS_AF=0.2495;AA=T|||;VT=SNP
9	35952254	rs72729432	A	G	100	PASS	AC=321;AF=0.0640974;AN=5008;NS=2504;DP=18641;EAS_AF=0.002;AMR_AF=0.0749;AFR_AF=0.056;EUR_AF=0.1471;SAS_AF=0.046;AA=A|||;VT=SNP
9	35952783	rs1073558	C	A	100	PASS	AC=342;AF=0.0682907;AN=5008;NS=2504;DP=18187;EAS_AF=0.003;AMR_AF=0.0634;AFR_AF=0.0658;EUR_AF=0.165;SAS_AF=0.0429;AA=A|||;VT=SNP
9	35953318	rs7857956	G	T	100	PASS	AC=2613;AF=0.521765;AN=5008;NS=2504;DP=15086;EAS_AF=0.3135;AMR_AF=0.3718;AFR_AF=0.7632;EUR_AF=0.493;SAS_AF=0.546;AA=T|||;VT=SNP
9	35953943	rs117273048	T	A	100	PASS	AC=32;AF=0.00638978;AN=5008;NS=2504;DP=16847;EAS_AF=0;AMR_AF=0.0043;AFR_AF=0.0015;EUR_AF=0.0239;SAS_AF=0.0031;AA=T|||;VT=SNP
9	35953983	rs10738950	T	C	100	PASS	AC=1497;AF=0.298922;AN=5008;NS=2504;DP=16418;EAS_AF=0.2361;AMR_AF=0.2867;AFR_AF=0.3752;EUR_AF=0.3151;SAS_AF=0.2526;AA=T|||;VT=SNP
9	35954375	rs7034414	A	G	100	PASS	AC=1873;AF=0.374002;AN=5008;NS=2504;DP=16965;EAS_AF=0.3175;AMR_AF=0.2968;AFR_AF=0.3517;EUR_AF=0.3867;SAS_AF=0.5041;AA=A|||;VT=SNP
9	35955235	rs79771627	A	G	100	PASS	AC=116;AF=0.0231629;AN=5008;NS=2504;DP=19567;EAS_AF=0;AMR_AF=0.0403;AFR_AF=0.0045;EUR_AF=0.0775;SAS_AF=0.0041;AA=A|||;VT=SNP
9	35955295	rs4407990	G	A	100	PASS	AC=3536;AF=0.70607;AN=5008;NS=2504;DP=19499;EAS_AF=0.6111;AMR_AF=0.5778;AFR_AF=0.8124;EUR_AF=0.667;SAS_AF=0.7914;AA=A|||;VT=SNP
9	35955833	rs143610001	C	T	100	PASS	AC=87;AF=0.0173722;AN=5008;NS=2504;DP=14777;EAS_AF=0.002;AMR_AF=0.0432;AFR_AF=0.0045;EUR_AF=0.0348;SAS_AF=0.0143;AA=C|||;VT=SNP
9	35956270	rs4568683	C	T	100	PASS	AC=255;AF=0.0509185;AN=5008;NS=2504;DP=16804;EAS_AF=0.001;AMR_AF=0.0778;AFR_AF=0.0053;EUR_AF=0.1441;SAS_AF=0.0491;AA=C|||;VT=SNP
9	35956515	rs117390653	G	A	100	PASS	AC=25;AF=0.00499201;AN=5008;NS=2504;DP=17957;EAS_AF=0;AMR_AF=0.0101;AFR_AF=0;EUR_AF=0.0159;SAS_AF=0.002;AA=G|||;VT=SNP
9	35957355	rs2233568	G	A	100	PASS	AC=1722;AF=0.34385;AN=5008;NS=2504;DP=24532;EAS_AF=0.2986;AMR_AF=0.2968;AFR_AF=0.4902;EUR_AF=0.2793;SAS_AF=0.2924;AA=A|||;VT=SNP;EX_TARGET
9	35957452	rs61738501	A	G	100	PASS	AC=17;AF=0.00339457;AN=5008;NS=2504;DP=24174;EAS_AF=0;AMR_AF=0.0043;AFR_AF=0;EUR_AF=0.0129;SAS_AF=0.001;AA=A|||;VT=SNP;EX_TARGET
9	35957669	rs2233564	T	C	100	PASS	AC=1588;AF=0.317093;AN=5008;NS=2504;DP=23981;EAS_AF=0.2976;AMR_AF=0.2896;AFR_AF=0.4017;EUR_AF=0.2793;SAS_AF=0.2812;AA=C|||;VT=SNP;EX_TARGET
9	35958047	rs2233558	T	C	100	PASS	AC=1729;AF=0.345248;AN=5008;NS=2504;DP=21441;EAS_AF=0.2996;AMR_AF=0.2968;AFR_AF=0.4939;EUR_AF=0.2793;SAS_AF=0.2935;AA=C|||;VT=SNP;EX_TARGET
9	35959323	rs13288768	G	T	100	PASS	AC=1617;AF=0.322883;AN=5008;NS=2504;DP=18788;EAS_AF=0.3135;AMR_AF=0.2853;AFR_AF=0.1725;EUR_AF=0.3847;SAS_AF=0.499;AA=G|||;VT=SNP
9	35960223	rs911820	C	G	100	PASS	AC=254;AF=0.0507188;AN=5008;NS=2504;DP=12781;EAS_AF=0.001;AMR_AF=0.0778;AFR_AF=0.0053;EUR_AF=0.1441;SAS_AF=0.0481;AA=C|||;VT=SNP
9	35960331	rs60386036	G	T	100	PASS	AC=906;AF=0.180911;AN=5008;NS=2504;DP=17286;EAS_AF=0.2956;AMR_AF=0.196;AFR_AF=0.1074;EUR_AF=0.1332;SAS_AF=0.2004;AA=G|||;VT=SNP
9	35960464	rs12378268	C	T	100	PASS	AC=1557;AF=0.310903;AN=5008;NS=2504;DP=20917;EAS_AF=0.2966;AMR_AF=0.2867;AFR_AF=0.4047;EUR_AF=0.2793;SAS_AF=0.2485;AA=C|||;VT=SNP
9	35961087	rs16932803	G	T	100	PASS	AC=910;AF=0.181709;AN=5008;NS=2504;DP=17102;EAS_AF=0.2966;AMR_AF=0.1988;AFR_AF=0.1082;EUR_AF=0.1332;SAS_AF=0.2004;AA=G|||;VT=SNP
9	35961370	rs12378689	G	A	100	PASS	AC=19;AF=0.00379393;AN=5008;NS=2504;DP=19871;EAS_AF=0;AMR_AF=0.0014;AFR_AF=0;EUR_AF=0.0169;SAS_AF=0.001;AA=G|||;VT=SNP
9	35961751	rs144738722	G	C	100	PASS	AC=21;AF=0.00419329;AN=5008;NS=2504;DP=15300;EAS_AF=0;AMR_AF=0.0043;AFR_AF=0.0008;EUR_AF=0.0129;SAS_AF=0.0041;AA=G|||;VT=SNP
9	35961827	rs12380159	T	C	100	PASS	AC=1765;AF=0.352436;AN=5008;NS=2504;DP=10905;EAS_AF=0.3036;AMR_AF=0.2968;AFR_AF=0.5121;EUR_AF=0.2873;SAS_AF=0.2935;AA=C|||;VT=SNP
9	35961915	rs732233	A	G	100	PASS	AC=1769;AF=0.353235;AN=5008;NS=2504;DP=15874;EAS_AF=0.3075;AMR_AF=0.2954;AFR_AF=0.5129;EUR_AF=0.2873;SAS_AF=0.2935;AA=a|||;VT=SNP
9	35962146	rs12379036	G	A	100	PASS	AC=263;AF=0.052516;AN=5008;NS=2504;DP=11850;EAS_AF=0.001;AMR_AF=0.0778;AFR_AF=0.0053;EUR_AF=0.1491;SAS_AF=0.0521;AA=G|||;VT=SNP
9	35962172	rs732232	G	C	100	PASS	AC=1495;AF=0.298522;AN=5008;NS=2504;DP=11932;EAS_AF=0.2976;AMR_AF=0.2853;AFR_AF=0.3525;EUR_AF=0.2873;SAS_AF=0.2474;AA=C|||;VT=SNP
9	35962198	rs150865287	G	T	100	PASS	AC=15;AF=0.00299521;AN=5008;NS=2504;DP=11651;EAS_AF=0;AMR_AF=0.0043;AFR_AF=0;EUR_AF=0.0109;SAS_AF=0.001;AA=G|||;VT=SNP
9	35962223	rs745045	T	A	100	PASS	AC=814;AF=0.16254;AN=5008;NS=2504;DP=11401;EAS_AF=0.2927;AMR_AF=0.1902;AFR_AF=0.0446;EUR_AF=0.1352;SAS_AF=0.1963;AA=T|||;VT=SNP
9	35962697	rs4879945	C	G	100	PASS	AC=1505;AF=0.300519;AN=5008;NS=2504;DP=13495;EAS_AF=0.2917;AMR_AF=0.2824;AFR_AF=0.3631;EUR_AF=0.2843;SAS_AF=0.2546;AA=C|||;VT=SNP
9	35962782	rs4878636	T	C	100	PASS	AC=1621;AF=0.323682;AN=5008;NS=2504;DP=15944;EAS_AF=0.2907;AMR_AF=0.2853;AFR_AF=0.4501;EUR_AF=0.2843;SAS_AF=0.2546;AA=C|||;VT=SNP
9	35963176	rs72729437	A	G	100	PASS	AC=82;AF=0.0163738;AN=5008;NS=2504;DP=21533;EAS_AF=0.001;AMR_AF=0.0159;AFR_AF=0.0015;EUR_AF=0.0368;SAS_AF=0.0317;AA=A|||;VT=SNP
9	35963191	rs7019393	A	C	100	PASS	AC=1574;AF=0.314297;AN=5008;NS=2504;DP=21777;EAS_AF=0.2976;AMR_AF=0.3026;AFR_AF=0.3918;EUR_AF=0.2972;SAS_AF=0.2526;AA=A|||;VT=SNP
9	35963301	rs7019632	A	G	100	PASS	AC=1532;AF=0.305911;AN=5008;NS=2504;DP=19095;EAS_AF=0.2351;AMR_AF=0.2867;AFR_AF=0.4259;EUR_AF=0.2863;SAS_AF=0.2505;AA=A|||;VT=SNP
9	35963310	rs7019637	A	C	100	PASS	AC=1528;AF=0.305112;AN=5008;NS=2504;DP=19197;EAS_AF=0.2351;AMR_AF=0.2853;AFR_AF=0.4266;EUR_AF=0.2823;SAS_AF=0.2505;AA=C|||;VT=SNP
9	35963328	rs12379440	G	A	100	PASS	AC=1017;AF=0.203075;AN=5008;NS=2504;DP=18674;EAS_AF=0.2351;AMR_AF=0.2695;AFR_AF=0.0484;EUR_AF=0.2823;SAS_AF=0.2505;AA=G|||;VT=SNP
9	35963556	rs7036414	T	C	100	PASS	AC=1644;AF=0.328275;AN=5008;NS=2504;DP=17710;EAS_AF=0.2956;AMR_AF=0.2939;AFR_AF=0.4629;EUR_AF=0.2813;SAS_AF=0.2526;AA=T|||;VT=SNP
9	35963773	rs7020482	G	T	100	PASS	AC=1632;AF=0.325879;AN=5008;NS=2504;DP=13767;EAS_AF=0.2966;AMR_AF=0.2709;AFR_AF=0.4629;EUR_AF=0.2843;SAS_AF=0.2526;AA=T|||;VT=SNP
9	35963836	rs7020600	G	T	100	PASS	AC=1628;AF=0.32508;AN=5008;NS=2504;DP=15880;EAS_AF=0.2956;AMR_AF=0.2709;AFR_AF=0.4622;EUR_AF=0.2813;SAS_AF=0.2536;AA=T|||;VT=SNP
9	35963843	rs7036789	T	C	100	PASS	AC=1628;AF=0.32508;AN=5008;NS=2504;DP=16511;EAS_AF=0.2956;AMR_AF=0.2709;AFR_AF=0.4622;EUR_AF=0.2813;SAS_AF=0.2536;AA=C|||;VT=SNP
9	35963912	rs7020718	G	A	100	PASS	AC=1626;AF=0.324681;AN=5008;NS=2504;DP=16487;EAS_AF=0.2956;AMR_AF=0.2709;AFR_AF=0.4614;EUR_AF=0.2813;SAS_AF=0.2526;AA=G|||;VT=SNP
9	35963958	rs7020426	A	G	100	PASS	AC=1808;AF=0.361022;AN=5008;NS=2504;DP=16687;EAS_AF=0.2946;AMR_AF=0.2954;AFR_AF=0.5613;EUR_AF=0.2863;SAS_AF=0.2822;AA=G|||;VT=SNP
9	35964055	rs6476497	G	A	100	PASS	AC=1626;AF=0.324681;AN=5008;NS=2504;DP=16365;EAS_AF=0.2946;AMR_AF=0.2709;AFR_AF=0.4614;EUR_AF=0.2823;SAS_AF=0.2526;AA=G|||;VT=SNP
9	35964069	rs140283275	G	A	100	PASS	AC=85;AF=0.0169728;AN=5008;NS=2504;DP=16213;EAS_AF=0.001;AMR_AF=0.0144;AFR_AF=0.0015;EUR_AF=0.0408;SAS_AF=0.0317;AA=G|||;VT=SNP
9	35964284	rs6476498	T	C	100	PASS	AC=1626;AF=0.324681;AN=5008;NS=2504;DP=19090;EAS_AF=0.2946;AMR_AF=0.2695;AFR_AF=0.4614;EUR_AF=0.2823;SAS_AF=0.2536;AA=C|||;VT=SNP
9	35964627	rs6476499	C	T	100	PASS	AC=1629;AF=0.32528;AN=5008;NS=2504;DP=19281;EAS_AF=0.2946;AMR_AF=0.2709;AFR_AF=0.4637;EUR_AF=0.2823;SAS_AF=0.2526;AA=C|||;VT=SNP
9	35964751	rs7024584	C	T	100	PASS	AC=1621;AF=0.323682;AN=5008;NS=2504;DP=18804;EAS_AF=0.2946;AMR_AF=0.2695;AFR_AF=0.4584;EUR_AF=0.2823;SAS_AF=0.2526;AA=T|||;VT=SNP
9	35964766	rs16932807	A	G	100	PASS	AC=153;AF=0.0305511;AN=5008;NS=2504;DP=19225;EAS_AF=0;AMR_AF=0.0245;AFR_AF=0.0998;EUR_AF=0.004;SAS_AF=0;AA=A|||;VT=SNP
9	35965098	rs62541939	G	A	100	PASS	AC=269;AF=0.0537141;AN=5008;NS=2504;DP=19486;EAS_AF=0.003;AMR_AF=0.0591;AFR_AF=0.0257;EUR_AF=0.0765;SAS_AF=0.1166;AA=G|||;VT=SNP
9	35965108	rs137922174	A	G	100	PASS	AC=34;AF=0.00678914;AN=5008;NS=2504;DP=19491;EAS_AF=0;AMR_AF=0.0187;AFR_AF=0.0129;EUR_AF=0.004;SAS_AF=0;AA=A|||;VT=SNP
9	35965252	rs80190793	G	A	100	PASS	AC=39;AF=0.00778754;AN=5008;NS=2504;DP=20241;EAS_AF=0;AMR_AF=0.0187;AFR_AF=0.0129;EUR_AF=0.004;SAS_AF=0.0051;AA=G|||;VT=SNP
9	35965426	rs7044822	T	C	100	PASS	AC=1621;AF=0.323682;AN=5008;NS=2504;DP=14789;EAS_AF=0.2946;AMR_AF=0.2695;AFR_AF=0.4584;EUR_AF=0.2823;SAS_AF=0.2526;AA=C|||;VT=SNP
9	35965634	rs7028871	C	T	100	PASS	AC=1133;AF=0.226238;AN=5008;NS=2504;DP=12356;EAS_AF=0.2946;AMR_AF=0.245;AFR_AF=0.1036;EUR_AF=0.2803;SAS_AF=0.2526;AA=C|||;VT=SNP
9	35965921	rs10972646	A	C	100	PASS	AC=758;AF=0.151358;AN=5008;NS=2504;DP=8822;EAS_AF=0.2937;AMR_AF=0.17;AFR_AF=0.0091;EUR_AF=0.1352;SAS_AF=0.2004;AA=A|||;VT=SNP
9	35965934	rs116337272	T	G	100	PASS	AC=153;AF=0.0305511;AN=5008;NS=2504;DP=8705;EAS_AF=0;AMR_AF=0.0245;AFR_AF=0.0998;EUR_AF=0.004;SAS_AF=0;AA=T|||;VT=SNP
9	35966213	rs7032642	A	G	100	PASS	AC=1622;AF=0.323882;AN=5008;NS=2504;DP=13758;EAS_AF=0.2946;AMR_AF=0.2709;AFR_AF=0.4584;EUR_AF=0.2823;SAS_AF=0.2526;AA=A|||;VT=SNP
9	35966277	rs10758335	T	C	100	PASS	AC=1056;AF=0.210863;AN=5008;NS=2504;DP=14867;EAS_AF=0.2946;AMR_AF=0.245;AFR_AF=0.0454;EUR_AF=0.2803;SAS_AF=0.2526;AA=T|||;VT=SNP
9	35966419	rs7018482	T	G	100	PASS	AC=1619;AF=0.323283;AN=5008;NS=2504;DP=18196;EAS_AF=0.2946;AMR_AF=0.268;AFR_AF=0.4576;EUR_AF=0.2823;SAS_AF=0.2526;AA=T|||;VT=SNP
9	35966445	rs7033239	G	A	100	PASS	AC=1621;AF=0.323682;AN=5008;NS=2504;DP=18766;EAS_AF=0.2946;AMR_AF=0.2695;AFR_AF=0.4584;EUR_AF=0.2823;SAS_AF=0.2526;AA=A|||;VT=SNP
9	35966604	rs7033273	C	T	100	PASS	AC=1634;AF=0.326278;AN=5008;NS=2504;DP=21199;EAS_AF=0.2946;AMR_AF=0.2795;AFR_AF=0.4599;EUR_AF=0.2863;SAS_AF=0.2526;AA=C|||;VT=SNP
9	35966605	rs10972647	G	A	100	PASS	AC=1501;AF=0.29972;AN=5008;NS=2504;DP=21192;EAS_AF=0.3581;AMR_AF=0.2277;AFR_AF=0.1793;EUR_AF=0.2893;SAS_AF=0.4642;AA=G|||;VT=SNP
9	35967479	rs10814304	T	C	100	PASS	AC=1289;AF=0.257388;AN=5008;NS=2504;DP=21204;EAS_AF=0.2946;AMR_AF=0.2651;AFR_AF=0.208;EUR_AF=0.2843;SAS_AF=0.2526;AA=T|||;VT=SNP
9	35967707	rs55925256	G	A	100	PASS	AC=1152;AF=0.230032;AN=5008;NS=2504;DP=16541;EAS_AF=0.2956;AMR_AF=0.2565;AFR_AF=0.1082;EUR_AF=0.2843;SAS_AF=0.2526;AA=G|||;VT=SNP
9	35967878	rs13285874	T	C	100	PASS	AC=3574;AF=0.713658;AN=5008;NS=2504;DP=17189;EAS_AF=0.6597;AMR_AF=0.5865;AFR_AF=0.8321;EUR_AF=0.6501;SAS_AF=0.7648;AA=C|||;VT=SNP
9	35967991	rs10972651	C	T	100	PASS	AC=1710;AF=0.341454;AN=5008;NS=2504;DP=17436;EAS_AF=0.2966;AMR_AF=0.281;AFR_AF=0.5136;EUR_AF=0.2883;SAS_AF=0.2526;AA=T|||;VT=SNP
9	35968000	rs10972653	T	C	100	PASS	AC=2593;AF=0.517772;AN=5008;NS=2504;DP=17494;EAS_AF=0.5317;AMR_AF=0.4496;AFR_AF=0.6135;EUR_AF=0.4563;SAS_AF=0.4857;AA=C|||;VT=SNP
9	35968056	rs13290151	T	C	100	PASS	AC=858;AF=0.171326;AN=5008;NS=2504;DP=19241;EAS_AF=0.2341;AMR_AF=0.1686;AFR_AF=0.1029;EUR_AF=0.168;SAS_AF=0.2045;AA=T|||;VT=SNP
9	35968190	rs10758336	G	A	100	PASS	AC=1286;AF=0.256789;AN=5008;NS=2504;DP=20453;EAS_AF=0.2927;AMR_AF=0.2637;AFR_AF=0.2057;EUR_AF=0.2873;SAS_AF=0.2526;AA=A|||;VT=SNP
9	35968356	rs10758337	A	G	100	PASS	AC=1067;AF=0.213059;AN=5008;NS=2504;DP=19313;EAS_AF=0.2927;AMR_AF=0.255;AFR_AF=0.0431;EUR_AF=0.2863;SAS_AF=0.2556;AA=A|||;VT=SNP
9	35968397	rs10738951	T	C	100	PASS	AC=1700;AF=0.339457;AN=5008;NS=2504;DP=20033;EAS_AF=0.2927;AMR_AF=0.2795;AFR_AF=0.5076;EUR_AF=0.2883;SAS_AF=0.2556;AA=T|||;VT=SNP
9	35968663	rs10758338	G	A	100	PASS	AC=2603;AF=0.519768;AN=5008;NS=2504;DP=16405;EAS_AF=0.5228;AMR_AF=0.4481;AFR_AF=0.643;EUR_AF=0.4414;SAS_AF=0.4816;AA=A|||;VT=SNP
9	35969122	rs146456372	T	G	100	PASS	AC=24;AF=0.00479233;AN=5008;NS=2504;DP=17172;EAS_AF=0;AMR_AF=0.013;AFR_AF=0;EUR_AF=0.0149;SAS_AF=0;AA=T|||;VT=SNP
9	35969205	rs10972654	T	C	100	PASS	AC=1196;AF=0.238818;AN=5008;NS=2504;DP=18680;EAS_AF=0.2996;AMR_AF=0.1974;AFR_AF=0.3086;EUR_AF=0.1481;SAS_AF=0.2045;AA=T|||;VT=SNP
9	35969701	rs13297158	T	C	100	PASS	AC=1814;AF=0.36222;AN=5008;NS=2504;DP=18115;EAS_AF=0.3502;AMR_AF=0.2983;AFR_AF=0.2852;EUR_AF=0.3598;SAS_AF=0.5266;AA=C|||;VT=SNP
9	35969765	rs13295814	A	C	100	PASS	AC=1756;AF=0.350639;AN=5008;NS=2504;DP=16897;EAS_AF=0.3482;AMR_AF=0.2925;AFR_AF=0.2481;EUR_AF=0.3608;SAS_AF=0.5225;AA=A|||;VT=SNP
9	35970039	rs62543567	C	G	100	PASS	AC=1001;AF=0.19988;AN=5008;NS=2504;DP=17231;EAS_AF=0.121;AMR_AF=0.1311;AFR_AF=0.2337;EUR_AF=0.1948;SAS_AF=0.2894;AA=C|||;VT=SNP
9	35970204	rs7026898	A	G	100	PASS	AC=1492;AF=0.297923;AN=5008;NS=2504;DP=16982;EAS_AF=0.3056;AMR_AF=0.2536;AFR_AF=0.3805;EUR_AF=0.2565;SAS_AF=0.2526;AA=A|||;VT=SNP
9	35970516	rs13292355	T	C	100	PASS	AC=770;AF=0.153754;AN=5008;NS=2504;DP=16877;EAS_AF=0.2272;AMR_AF=0.1614;AFR_AF=0.025;EUR_AF=0.165;SAS_AF=0.2352;AA=T|||;VT=SNP
9	35970686	rs10972655	A	G	100	PASS	AC=1583;AF=0.316094;AN=5008;NS=2504;DP=16167;EAS_AF=0.3056;AMR_AF=0.255;AFR_AF=0.4493;EUR_AF=0.2565;SAS_AF=0.2515;AA=A|||;VT=SNP
9	35970979	rs13293067	T	C	100	PASS	AC=750;AF=0.14976;AN=5008;NS=2504;DP=14388;EAS_AF=0.2242;AMR_AF=0.1614;AFR_AF=0.025;EUR_AF=0.164;SAS_AF=0.2188;AA=T|||;VT=SNP
9	35971182	rs12338636	T	C	100	PASS	AC=650;AF=0.129792;AN=5008;NS=2504;DP=17694;EAS_AF=0.001;AMR_AF=0.0576;AFR_AF=0.357;EUR_AF=0.0934;SAS_AF=0.044;AA=T|||;VT=SNP
9	35971564	rs12352264	C	T	100	PASS	AC=573;AF=0.114417;AN=5008;NS=2504;DP=20314;EAS_AF=0.001;AMR_AF=0.0576;AFR_AF=0.2988;EUR_AF=0.0934;SAS_AF=0.044;AA=C|||;VT=SNP;EX_TARGET
9	35971579	rs12352266	C	T	100	PASS	AC=560;AF=0.111821;AN=5008;NS=2504;DP=19936;EAS_AF=0.001;AMR_AF=0.0562;AFR_AF=0.2897;EUR_AF=0.0934;SAS_AF=0.044;AA=c|||;VT=SNP
9	35972227	rs1810653	C	T	100	PASS	AC=1567;AF=0.312899;AN=5008;NS=2504;DP=9318;EAS_AF=0.1339;AMR_AF=0.1744;AFR_AF=0.593;EUR_AF=0.2187;SAS_AF=0.3139;AA=T|||;VT=SNP
9	35972360	rs10758339	T	C	100	PASS	AC=3506;AF=0.70008;AN=5008;NS=2504;DP=9239;EAS_AF=0.8065;AMR_AF=0.5562;AFR_AF=0.6679;EUR_AF=0.6501;SAS_AF=0.7873;AA=C|||;VT=SNP
9	35972564	rs79474262	A	T	100	PASS	AC=47;AF=0.00938498;AN=5008;NS=2504;DP=17632;EAS_AF=0.001;AMR_AF=0.0159;AFR_AF=0.0015;EUR_AF=0.0268;SAS_AF=0.0061;AA=A|||;VT=SNP
9	35972658	rs77246063	C	T	100	PASS	AC=404;AF=0.0806709;AN=5008;NS=2504;DP=17200;EAS_AF=0.2867;AMR_AF=0.0764;AFR_AF=0.0023;EUR_AF=0.0249;SAS_AF=0.0348;AA=C|||;VT=SNP
9	35973361	rs9886675	G	A	100	PASS	AC=2695;AF=0.538139;AN=5008;NS=2504;DP=17162;EAS_AF=0.5099;AMR_AF=0.389;AFR_AF=0.6475;EUR_AF=0.504;SAS_AF=0.5603;AA=A|||;VT=SNP
9	35973494	rs112976479	G	A	100	PASS	AC=82;AF=0.0163738;AN=5008;NS=2504;DP=15924;EAS_AF=0;AMR_AF=0.0173;AFR_AF=0.0272;EUR_AF=0.0268;SAS_AF=0.0072;AA=A|||;VT=SNP
9	35974569	rs10972657	T	C	100	PASS	AC=878;AF=0.175319;AN=5008;NS=2504;DP=17851;EAS_AF=0.369;AMR_AF=0.1643;AFR_AF=0.0189;EUR_AF=0.169;SAS_AF=0.2014;AA=T|||;VT=SNP
9	35975026	rs10814305	T	A	100	PASS	AC=2833;AF=0.565695;AN=5008;NS=2504;DP=19345;EAS_AF=0.7272;AMR_AF=0.4827;AFR_AF=0.4629;EUR_AF=0.5437;SAS_AF=0.6196;AA=T|||;VT=SNP
9	35975125	rs7048672	C	A	100	PASS	AC=872;AF=0.174121;AN=5008;NS=2504;DP=18201;EAS_AF=0.0685;AMR_AF=0.1009;AFR_AF=0.2935;EUR_AF=0.1769;SAS_AF=0.1708;AA=C|||;VT=SNP
9	35976355	rs7022340	A	G	100	PASS	AC=3728;AF=0.744409;AN=5008;NS=2504;DP=20974;EAS_AF=0.8085;AMR_AF=0.5605;AFR_AF=0.8238;EUR_AF=0.6561;SAS_AF=0.7924;AA=G|||;VT=SNP
9	35977925	rs72729443	G	A	100	PASS	AC=18;AF=0.00359425;AN=5008;NS=2504;DP=15207;EAS_AF=0;AMR_AF=0.0014;AFR_AF=0.0015;EUR_AF=0.0119;SAS_AF=0.0031;AA=G|||;VT=SNP
9	35978258	rs10972658	T	G	100	PASS	AC=903;AF=0.180312;AN=5008;NS=2504;DP=16061;EAS_AF=0.2937;AMR_AF=0.1816;AFR_AF=0.0514;EUR_AF=0.1789;SAS_AF=0.2382;AA=g|||;VT=SNP
9	35978321	rs10972659	A	C	100	PASS	AC=985;AF=0.196685;AN=5008;NS=2504;DP=18245;EAS_AF=0.369;AMR_AF=0.1671;AFR_AF=0.0983;EUR_AF=0.168;SAS_AF=0.2025;AA=A|||;VT=SNP
9	35978512	rs10972660	A	G	100	PASS	AC=12;AF=0.00239617;AN=5008;NS=2504;DP=19577;EAS_AF=0;AMR_AF=0.0014;AFR_AF=0;EUR_AF=0.006;SAS_AF=0.0051;AA=A|||;VT=SNP
9	35978632	rs7874748	T	C	100	PASS	AC=3728;AF=0.744409;AN=5008;NS=2504;DP=18907;EAS_AF=0.8085;AMR_AF=0.5605;AFR_AF=0.8238;EUR_AF=0.6561;SAS_AF=0.7924;AA=t|||;VT=SNP
9	35979365	rs76555845	A	G	100	PASS	AC=65;AF=0.0129792;AN=5008;NS=2504;DP=16353;EAS_AF=0;AMR_AF=0.0173;AFR_AF=0.0151;EUR_AF=0.0268;SAS_AF=0.0061;AA=A|||;VT=SNP
9	35979859	rs10738952	G	A	100	PASS	AC=2976;AF=0.594249;AN=5008;NS=2504;DP=16955;EAS_AF=0.7232;AMR_AF=0.4553;AFR_AF=0.615;EUR_AF=0.5209;SAS_AF=0.6074;AA=A|||;VT=SNP
9	35980061	rs76984886	T	A	100	PASS	AC=65;AF=0.0129792;AN=5008;NS=2504;DP=18276;EAS_AF=0;AMR_AF=0.0173;AFR_AF=0.0151;EUR_AF=0.0268;SAS_AF=0.0061;AA=T|||;VT=SNP
9	35980256	rs10738953	T	C	100	PASS	AC=2924;AF=0.583866;AN=5008;NS=2504;DP=19631;EAS_AF=0.7252;AMR_AF=0.4524;AFR_AF=0.5749;EUR_AF=0.5219;SAS_AF=0.6074;AA=C|||;VT=SNP
9	35980473	rs12347782	A	C	100	PASS	AC=1860;AF=0.371406;AN=5008;NS=2504;DP=20793;EAS_AF=0.3611;AMR_AF=0.268;AFR_AF=0.4569;EUR_AF=0.329;SAS_AF=0.3834;AA=A|||;VT=SNP
9	35980752	rs62543569	C	G	100	PASS	AC=985;AF=0.196685;AN=5008;NS=2504;DP=20712;EAS_AF=0.0675;AMR_AF=0.1023;AFR_AF=0.379;EUR_AF=0.1769;SAS_AF=0.1708;AA=C|||;VT=SNP
9	35981015	rs10814306	A	G	100	PASS	AC=999;AF=0.199481;AN=5008;NS=2504;DP=15843;EAS_AF=0.3214;AMR_AF=0.1801;AFR_AF=0.0885;EUR_AF=0.171;SAS_AF=0.2669;AA=G|||;VT=SNP
9	35981124	rs71521293	C	G	100	PASS	AC=17;AF=0.00339457;AN=5008;NS=2504;DP=15105;EAS_AF=0;AMR_AF=0.0144;AFR_AF=0.0008;EUR_AF=0.003;SAS_AF=0.0031;AA=C|||;VT=SNP
9	35981638	rs728274	C	T	100	PASS	AC=995;AF=0.198682;AN=5008;NS=2504;DP=15703;EAS_AF=0.3214;AMR_AF=0.1801;AFR_AF=0.0862;EUR_AF=0.17;SAS_AF=0.2669;AA=C|||;VT=SNP
9	35982077	rs7025036	A	C	100	PASS	AC=540;AF=0.107827;AN=5008;NS=2504;DP=20477;EAS_AF=0.0655;AMR_AF=0.049;AFR_AF=0.1891;EUR_AF=0.0706;SAS_AF=0.1217;AA=A|||;VT=SNP
9	35982401	rs4527966	C	T	100	PASS	AC=986;AF=0.196885;AN=5008;NS=2504;DP=19442;EAS_AF=0.0675;AMR_AF=0.1023;AFR_AF=0.3797;EUR_AF=0.1769;SAS_AF=0.1708;AA=C|||;VT=SNP
9	35982430	rs4527967	C	T	100	PASS	AC=986;AF=0.196885;AN=5008;NS=2504;DP=17990;EAS_AF=0.0675;AMR_AF=0.1023;AFR_AF=0.3797;EUR_AF=0.1769;SAS_AF=0.1708;AA=T|||;VT=SNP
9	35982462	rs4297114	G	A	100	PASS	AC=987;AF=0.197085;AN=5008;NS=2504;DP=17021;EAS_AF=0.0675;AMR_AF=0.1023;AFR_AF=0.3805;EUR_AF=0.1769;SAS_AF=0.1708;AA=A|||;VT=SNP
9	35982485	rs4484787	T	C	100	PASS	AC=986;AF=0.196885;AN=5008;NS=2504;DP=17292;EAS_AF=0.0675;AMR_AF=0.1023;AFR_AF=0.3797;EUR_AF=0.1769;SAS_AF=0.1708;AA=C|||;VT=SNP
9	35982537	rs4527968	C	A	100	PASS	AC=988;AF=0.197284;AN=5008;NS=2504;DP=15965;EAS_AF=0.0675;AMR_AF=0.1023;AFR_AF=0.3805;EUR_AF=0.1769;SAS_AF=0.1718;AA=C|||;VT=SNP
9	35982549	rs67280425	A	G	100	PASS	AC=989;AF=0.197484;AN=5008;NS=2504;DP=15772;EAS_AF=0.0675;AMR_AF=0.1023;AFR_AF=0.3805;EUR_AF=0.1779;SAS_AF=0.1718;AA=A|||;VT=SNP
9	35982614	rs73432879	G	A	100	PASS	AC=991;AF=0.197883;AN=5008;NS=2504;DP=14823;EAS_AF=0.0685;AMR_AF=0.1023;AFR_AF=0.3805;EUR_AF=0.1769;SAS_AF=0.1738;AA=A|||;VT=SNP
9	35982637	rs73432880	T	C	100	PASS	AC=1066;AF=0.212859;AN=5008;NS=2504;DP=14955;EAS_AF=0.0685;AMR_AF=0.1052;AFR_AF=0.4228;EUR_AF=0.1769;SAS_AF=0.1912;AA=C|||;VT=SNP
9	35982677	rs73432881	T	C	100	PASS	AC=991;AF=0.197883;AN=5008;NS=2504;DP=15422;EAS_AF=0.0685;AMR_AF=0.1023;AFR_AF=0.3805;EUR_AF=0.1769;SAS_AF=0.1738;AA=C|||;VT=SNP
9	35982680	rs145802204	G	A	100	PASS	AC=64;AF=0.0127796;AN=5008;NS=2504;DP=15147;EAS_AF=0;AMR_AF=0.0159;AFR_AF=0.0008;EUR_AF=0.0408;SAS_AF=0.0112;AA=G|||;VT=SNP
9	35982821	rs10972663	C	A	100	PASS	AC=992;AF=0.198083;AN=5008;NS=2504;DP=14916;EAS_AF=0.0675;AMR_AF=0.1023;AFR_AF=0.3797;EUR_AF=0.1789;SAS_AF=0.1748;AA=C|||;VT=SNP
9	35983011	rs10972664	C	T	100	PASS	AC=955;AF=0.190695;AN=5008;NS=2504;DP=16185;EAS_AF=0.0685;AMR_AF=0.1009;AFR_AF=0.3533;EUR_AF=0.1789;SAS_AF=0.1728;AA=T|||;VT=SNP
9	35983277	rs10814307	T	C	100	PASS	AC=937;AF=0.187101;AN=5008;NS=2504;DP=18521;EAS_AF=0.0675;AMR_AF=0.0965;AFR_AF=0.3525;EUR_AF=0.168;SAS_AF=0.1708;AA=T|||;VT=SNP
9	35983367	rs7029852	A	G	100	PASS	AC=3722;AF=0.743211;AN=5008;NS=2504;DP=18890;EAS_AF=0.8175;AMR_AF=0.5591;AFR_AF=0.8222;EUR_AF=0.6451;SAS_AF=0.7914;AA=G|||;VT=SNP
9	35983405	rs10814308	T	C	100	PASS	AC=939;AF=0.1875;AN=5008;NS=2504;DP=18256;EAS_AF=0.0675;AMR_AF=0.0965;AFR_AF=0.3517;EUR_AF=0.168;SAS_AF=0.1738;AA=C|||;VT=SNP
9	35983500	rs7046436	T	G	100	PASS	AC=2903;AF=0.579673;AN=5008;NS=2504;DP=19238;EAS_AF=0.7232;AMR_AF=0.4352;AFR_AF=0.6036;EUR_AF=0.4831;SAS_AF=0.6012;AA=G|||;VT=SNP
9	35983939	rs10814309	C	G	100	PASS	AC=859;AF=0.171526;AN=5008;NS=2504;DP=19335;EAS_AF=0.0675;AMR_AF=0.0965;AFR_AF=0.2943;EUR_AF=0.167;SAS_AF=0.1708;AA=C|||;VT=SNP
9	35984153	rs10814310	G	A	100	PASS	AC=937;AF=0.187101;AN=5008;NS=2504;DP=15627;EAS_AF=0.0675;AMR_AF=0.0965;AFR_AF=0.3525;EUR_AF=0.168;SAS_AF=0.1708;AA=A|||;VT=SNP
9	35984347	rs12343901	C	T	100	PASS	AC=1099;AF=0.219449;AN=5008;NS=2504;DP=18235;EAS_AF=0.0675;AMR_AF=0.1023;AFR_AF=0.4584;EUR_AF=0.169;SAS_AF=0.1881;AA=T|||;VT=SNP
9	35984480	rs16932811	T	G	100	PASS	AC=1102;AF=0.220048;AN=5008;NS=2504;DP=15040;EAS_AF=0.0675;AMR_AF=0.1037;AFR_AF=0.4599;EUR_AF=0.169;SAS_AF=0.1881;AA=G|||;VT=SNP
9	35984481	rs61141071	T	A	100	PASS	AC=1102;AF=0.220048;AN=5008;NS=2504;DP=15059;EAS_AF=0.0675;AMR_AF=0.1037;AFR_AF=0.4599;EUR_AF=0.169;SAS_AF=0.1881;AA=A|||;VT=SNP
9	35985424	rs7038663	A	G	100	PASS	AC=2768;AF=0.552716;AN=5008;NS=2504;DP=16111;EAS_AF=0.7381;AMR_AF=0.4352;AFR_AF=0.4977;EUR_AF=0.4891;SAS_AF=0.5849;AA=A|||;VT=SNP
9	35985497	rs10972665	C	T	100	PASS	AC=879;AF=0.175519;AN=5008;NS=2504;DP=16013;EAS_AF=0.378;AMR_AF=0.1657;AFR_AF=0.0174;EUR_AF=0.163;SAS_AF=0.2004;AA=C|||;VT=SNP
9	35985874	rs6476501	T	C	100	PASS	AC=2931;AF=0.585264;AN=5008;NS=2504;DP=18541;EAS_AF=0.7381;AMR_AF=0.4395;AFR_AF=0.6051;EUR_AF=0.4901;SAS_AF=0.6022;AA=C|||;VT=SNP
9	35985904	rs6476502	C	A	100	PASS	AC=2713;AF=0.541733;AN=5008;NS=2504;DP=18599;EAS_AF=0.7381;AMR_AF=0.4308;AFR_AF=0.4592;EUR_AF=0.4881;SAS_AF=0.5849;AA=C|||;VT=SNP
9	35986554	rs2381482	C	A	100	PASS	AC=768;AF=0.153355;AN=5008;NS=2504;DP=14440;EAS_AF=0.0675;AMR_AF=0.1023;AFR_AF=0.2141;EUR_AF=0.1769;SAS_AF=0.1718;AA=C|||;VT=SNP
9	35986887	rs10217546	C	A	100	PASS	AC=2875;AF=0.574081;AN=5008;NS=2504;DP=12840;EAS_AF=0.7341;AMR_AF=0.4352;AFR_AF=0.5696;EUR_AF=0.4881;SAS_AF=0.6022;AA=A|||;VT=SNP
9	35988418	rs12004566	C	T	100	PASS	AC=826;AF=0.164936;AN=5008;NS=2504;DP=20110;EAS_AF=0.2897;AMR_AF=0.1571;AFR_AF=0.0499;EUR_AF=0.1501;SAS_AF=0.2127;AA=C|||;VT=SNP
9	35988450	rs12004600	G	A	100	PASS	AC=834;AF=0.166534;AN=5008;NS=2504;DP=19948;EAS_AF=0.2897;AMR_AF=0.1571;AFR_AF=0.0537;EUR_AF=0.1511;SAS_AF=0.2147;AA=G|||;VT=SNP
9	35988877	rs80316360	G	A	100	PASS	AC=125;AF=0.0249601;AN=5008;NS=2504;DP=20831;EAS_AF=0.002;AMR_AF=0.049;AFR_AF=0.0038;EUR_AF=0.0716;SAS_AF=0.0123;AA=G|||;VT=SNP
9	35989063	rs10758341	G	A	100	PASS	AC=2772;AF=0.553514;AN=5008;NS=2504;DP=17867;EAS_AF=0.7411;AMR_AF=0.4323;AFR_AF=0.4992;EUR_AF=0.4891;SAS_AF=0.5859;AA=G|||;VT=SNP
9	35989689	rs7853814	G	A	100	PASS	AC=2934;AF=0.585863;AN=5008;NS=2504;DP=15248;EAS_AF=0.7411;AMR_AF=0.438;AFR_AF=0.6044;EUR_AF=0.4911;SAS_AF=0.6033;AA=A|||;VT=SNP
9	35989910	rs4879946	A	T	100	PASS	AC=2935;AF=0.586062;AN=5008;NS=2504;DP=16094;EAS_AF=0.7411;AMR_AF=0.4395;AFR_AF=0.6044;EUR_AF=0.4911;SAS_AF=0.6033;AA=T|||;VT=SNP
9	35990025	rs117953700	G	T	100	PASS	AC=9;AF=0.00179712;AN=5008;NS=2504;DP=15510;EAS_AF=0;AMR_AF=0.0014;AFR_AF=0;EUR_AF=0.007;SAS_AF=0.001;AA=G|||;VT=SNP
9	35990046	rs4879947	G	A	100	PASS	AC=1815;AF=0.36242;AN=5008;NS=2504;DP=15064;EAS_AF=0.6736;AMR_AF=0.3271;AFR_AF=0.1437;EUR_AF=0.3121;SAS_AF=0.4141;AA=G|||;VT=SNP
9	35990052	rs4879948	C	T	100	PASS	AC=2776;AF=0.554313;AN=5008;NS=2504;DP=15257;EAS_AF=0.7411;AMR_AF=0.4352;AFR_AF=0.4992;EUR_AF=0.4911;SAS_AF=0.5859;AA=C|||;VT=SNP
9	35990120	rs7864616	G	A	100	PASS	AC=958;AF=0.191294;AN=5008;NS=2504;DP=17740;EAS_AF=0.0675;AMR_AF=0.1066;AFR_AF=0.3555;EUR_AF=0.1769;SAS_AF=0.1718;AA=G|||;VT=SNP
9	35990225	rs16932814	T	C	100	PASS	AC=881;AF=0.175919;AN=5008;NS=2504;DP=18248;EAS_AF=0.0675;AMR_AF=0.1066;AFR_AF=0.2973;EUR_AF=0.1769;SAS_AF=0.1718;AA=T|||;VT=SNP
9	35990634	rs72729450	C	T	100	PASS	AC=22;AF=0.00439297;AN=5008;NS=2504;DP=18687;EAS_AF=0;AMR_AF=0.0101;AFR_AF=0.0008;EUR_AF=0.0139;SAS_AF=0;AA=C|||;VT=SNP
9	35990755	rs1324463	A	G	100	PASS	AC=112;AF=0.0223642;AN=5008;NS=2504;DP=17797;EAS_AF=0;AMR_AF=0.0389;AFR_AF=0.0038;EUR_AF=0.0775;SAS_AF=0.002;AA=A|||;VT=SNP
9	35990824	rs12237993	T	G	100	PASS	AC=2935;AF=0.586062;AN=5008;NS=2504;DP=18345;EAS_AF=0.7411;AMR_AF=0.4395;AFR_AF=0.6044;EUR_AF=0.4911;SAS_AF=0.6033;AA=G|||;VT=SNP
9	35991009	rs10972666	G	A	100	PASS	AC=2923;AF=0.583666;AN=5008;NS=2504;DP=19211;EAS_AF=0.7341;AMR_AF=0.438;AFR_AF=0.6044;EUR_AF=0.4881;SAS_AF=0.6022;AA=A|||;VT=SNP
9	35991104	rs16932816	C	T	100	PASS	AC=740;AF=0.147764;AN=5008;NS=2504;DP=21983;EAS_AF=0.0794;AMR_AF=0.1037;AFR_AF=0.2088;EUR_AF=0.1312;SAS_AF=0.184;AA=C|||;VT=SNP
9	35991115	rs16932818	A	G	100	PASS	AC=881;AF=0.175919;AN=5008;NS=2504;DP=22457;EAS_AF=0.0675;AMR_AF=0.1066;AFR_AF=0.2973;EUR_AF=0.1769;SAS_AF=0.1718;AA=A|||;VT=SNP
9	35992256	rs1408467	A	G	100	PASS	AC=2775;AF=0.554113;AN=5008;NS=2504;DP=19380;EAS_AF=0.7411;AMR_AF=0.4352;AFR_AF=0.4992;EUR_AF=0.4911;SAS_AF=0.5849;AA=A|||;VT=SNP
9	35992302	rs1408466	T	C	100	PASS	AC=2775;AF=0.554113;AN=5008;NS=2504;DP=18788;EAS_AF=0.7411;AMR_AF=0.4352;AFR_AF=0.4992;EUR_AF=0.4911;SAS_AF=0.5849;AA=T|||;VT=SNP
9	35992748	rs10972667	G	A	100	PASS	AC=878;AF=0.175319;AN=5008;NS=2504;DP=14309;EAS_AF=0.0675;AMR_AF=0.1066;AFR_AF=0.2965;EUR_AF=0.1759;SAS_AF=0.1708;AA=G|||;VT=SNP
9	35993047	rs10758342	T	A	100	PASS	AC=2775;AF=0.554113;AN=5008;NS=2504;DP=15045;EAS_AF=0.7411;AMR_AF=0.4352;AFR_AF=0.4992;EUR_AF=0.4911;SAS_AF=0.5849;AA=T|||;VT=SNP
9	35993221	rs10738954	T	C	100	PASS	AC=2772;AF=0.553514;AN=5008;NS=2504;DP=18158;EAS_AF=0.7411;AMR_AF=0.4352;AFR_AF=0.4992;EUR_AF=0.4911;SAS_AF=0.5818;AA=T|||;VT=SNP
9	35993376	rs10738955	T	C	100	PASS	AC=2775;AF=0.554113;AN=5008;NS=2504;DP=17305;EAS_AF=0.7411;AMR_AF=0.4352;AFR_AF=0.4992;EUR_AF=0.4911;SAS_AF=0.5849;AA=C|||;VT=SNP
9	35993938	rs10465082	C	T	100	PASS	AC=2926;AF=0.584265;AN=5008;NS=2504;DP=19300;EAS_AF=0.7341;AMR_AF=0.4395;AFR_AF=0.6044;EUR_AF=0.4901;SAS_AF=0.6022;AA=C|||;VT=SNP
9	35994084	rs5021667	C	T	100	PASS	AC=878;AF=0.175319;AN=5008;NS=2504;DP=21310;EAS_AF=0.377;AMR_AF=0.1643;AFR_AF=0.0182;EUR_AF=0.162;SAS_AF=0.2014;AA=C|||;VT=SNP
9	35994106	rs5021666	T	A	100	PASS	AC=2768;AF=0.552716;AN=5008;NS=2504;DP=20957;EAS_AF=0.7341;AMR_AF=0.4352;AFR_AF=0.4992;EUR_AF=0.4901;SAS_AF=0.5859;AA=T|||;VT=SNP
9	35994250	rs2381478	A	G	100	PASS	AC=1810;AF=0.361422;AN=5008;NS=2504;DP=21499;EAS_AF=0.6667;AMR_AF=0.3285;AFR_AF=0.1437;EUR_AF=0.3131;SAS_AF=0.4141;AA=A|||;VT=SNP
9	35994427	rs1535913	T	C	100	PASS	AC=2767;AF=0.552516;AN=5008;NS=2504;DP=20246;EAS_AF=0.7381;AMR_AF=0.4337;AFR_AF=0.497;EUR_AF=0.4901;SAS_AF=0.5849;AA=C|||;VT=SNP
9	35994554	rs1535912	G	T	100	PASS	AC=3602;AF=0.719249;AN=5008;NS=2504;DP=19559;EAS_AF=0.8165;AMR_AF=0.5403;AFR_AF=0.764;EUR_AF=0.6223;SAS_AF=0.7853;AA=T|||;VT=SNP
9	35994731	rs1535911	G	A	100	PASS	AC=3440;AF=0.686901;AN=5008;NS=2504;DP=16269;EAS_AF=0.8165;AMR_AF=0.5375;AFR_AF=0.6558;EUR_AF=0.6223;SAS_AF=0.7679;AA=A|||;VT=SNP
9	35994766	rs114098422	A	G	100	PASS	AC=178;AF=0.0355431;AN=5008;NS=2504;DP=15714;EAS_AF=0;AMR_AF=0.0187;AFR_AF=0.0991;EUR_AF=0.0278;SAS_AF=0.0061;AA=A|||;VT=SNP
9	35994776	rs56963473	G	C	100	PASS	AC=127;AF=0.0253594;AN=5008;NS=2504;DP=15311;EAS_AF=0;AMR_AF=0.0187;AFR_AF=0.0605;EUR_AF=0.0278;SAS_AF=0.0061;AA=G|||;VT=SNP
9	35994898	rs59337522	C	A	100	PASS	AC=296;AF=0.0591054;AN=5008;NS=2504;DP=17296;EAS_AF=0;AMR_AF=0.0231;AFR_AF=0.1732;EUR_AF=0.0278;SAS_AF=0.0235;AA=A|||;VT=SNP
9	35995160	rs57132635	A	G	100	PASS	AC=247;AF=0.0493211;AN=5008;NS=2504;DP=16580;EAS_AF=0;AMR_AF=0.0231;AFR_AF=0.1362;EUR_AF=0.0278;SAS_AF=0.0235;AA=A|||;VT=SNP
9	35995213	rs60479065	T	C	100	PASS	AC=300;AF=0.0599042;AN=5008;NS=2504;DP=17682;EAS_AF=0;AMR_AF=0.0231;AFR_AF=0.1762;EUR_AF=0.0278;SAS_AF=0.0235;AA=C|||;VT=SNP
9	35995292	rs57660607	A	T	100	PASS	AC=233;AF=0.0465256;AN=5008;NS=2504;DP=18757;EAS_AF=0;AMR_AF=0.0231;AFR_AF=0.1384;EUR_AF=0.0278;SAS_AF=0.0061;AA=A|||;VT=SNP
9	35995499	rs59846165	G	A	100	PASS	AC=245;AF=0.0489217;AN=5008;NS=2504;DP=21596;EAS_AF=0;AMR_AF=0.0231;AFR_AF=0.1346;EUR_AF=0.0278;SAS_AF=0.0235;AA=A|||;VT=SNP
9	35995503	rs59428274	A	G	100	PASS	AC=245;AF=0.0489217;AN=5008;NS=2504;DP=21629;EAS_AF=0;AMR_AF=0.0231;AFR_AF=0.1346;EUR_AF=0.0278;SAS_AF=0.0235;AA=A|||;VT=SNP
9	35995777	rs7028770	A	C	100	PASS	AC=253;AF=0.0505192;AN=5008;NS=2504;DP=19865;EAS_AF=0;AMR_AF=0.0231;AFR_AF=0.1407;EUR_AF=0.0278;SAS_AF=0.0235;AA=C|||;VT=SNP
9	35995915	rs7045315	T	C	100	PASS	AC=253;AF=0.0505192;AN=5008;NS=2504;DP=21604;EAS_AF=0;AMR_AF=0.0231;AFR_AF=0.1407;EUR_AF=0.0278;SAS_AF=0.0235;AA=T|||;VT=SNP
9	35995978	rs76091288	G	A	100	PASS	AC=111;AF=0.0221645;AN=5008;NS=2504;DP=20032;EAS_AF=0;AMR_AF=0.0389;AFR_AF=0.003;EUR_AF=0.0775;SAS_AF=0.002;AA=G|||;VT=SNP
9	35996006	rs2381477	A	G	100	PASS	AC=290;AF=0.0579073;AN=5008;NS=2504;DP=19062;EAS_AF=0;AMR_AF=0.0231;AFR_AF=0.1687;EUR_AF=0.0278;SAS_AF=0.0235;AA=A|||;VT=SNP
9	35996062	rs7032351	C	T	100	PASS	AC=228;AF=0.0455272;AN=5008;NS=2504;DP=17911;EAS_AF=0;AMR_AF=0.0202;AFR_AF=0.1233;EUR_AF=0.0278;SAS_AF=0.0235;AA=C|||;VT=SNP
9	35996326	rs7048994	T	C	100	PASS	AC=239;AF=0.0477236;AN=5008;NS=2504;DP=19883;EAS_AF=0;AMR_AF=0.0202;AFR_AF=0.1316;EUR_AF=0.0278;SAS_AF=0.0235;AA=T|||;VT=SNP
9	35996383	rs7049023	T	A	100	PASS	AC=239;AF=0.0477236;AN=5008;NS=2504;DP=19206;EAS_AF=0;AMR_AF=0.0202;AFR_AF=0.1316;EUR_AF=0.0278;SAS_AF=0.0235;AA=A|||;VT=SNP
9	35996553	rs12006109	C	T	100	PASS	AC=239;AF=0.0477236;AN=5008;NS=2504;DP=18656;EAS_AF=0;AMR_AF=0.0202;AFR_AF=0.1316;EUR_AF=0.0278;SAS_AF=0.0235;AA=T|||;VT=SNP
9	35996597	rs12002189	A	T	100	PASS	AC=239;AF=0.0477236;AN=5008;NS=2504;DP=19195;EAS_AF=0;AMR_AF=0.0202;AFR_AF=0.1316;EUR_AF=0.0278;SAS_AF=0.0235;AA=A|||;VT=SNP
9	35996684	rs74637696	C	T	100	PASS	AC=119;AF=0.023762;AN=5008;NS=2504;DP=22091;EAS_AF=0;AMR_AF=0.0173;AFR_AF=0.0431;EUR_AF=0.0268;SAS_AF=0.0235;AA=C|||;VT=SNP
9	35996858	rs76281926	A	G	100	PASS	AC=239;AF=0.0477236;AN=5008;NS=2504;DP=17133;EAS_AF=0;AMR_AF=0.0202;AFR_AF=0.1316;EUR_AF=0.0278;SAS_AF=0.0235;AA=A|||;VT=SNP
9	35997016	rs113739431	G	A	100	PASS	AC=239;AF=0.0477236;AN=5008;NS=2504;DP=21715;EAS_AF=0;AMR_AF=0.0202;AFR_AF=0.1316;EUR_AF=0.0278;SAS_AF=0.0235;AA=A|||;VT=SNP
9	35997163	rs151262319	A	C	100	PASS	AC=239;AF=0.0477236;AN=5008;NS=2504;DP=16868;EAS_AF=0;AMR_AF=0.0202;AFR_AF=0.1316;EUR_AF=0.0278;SAS_AF=0.0235;AA=C|||;VT=SNP
9	35997293	rs10972669	A	G	100	PASS	AC=813;AF=0.16234;AN=5008;NS=2504;DP=16021;EAS_AF=0.3829;AMR_AF=0.1225;AFR_AF=0.0537;EUR_AF=0.0875;SAS_AF=0.1871;AA=A|||;VT=SNP
9	35997399	rs78267685	A	G	100	PASS	AC=239;AF=0.0477236;AN=5008;NS=2504;DP=19386;EAS_AF=0;AMR_AF=0.0202;AFR_AF=0.1316;EUR_AF=0.0278;SAS_AF=0.0235;AA=G|||;VT=SNP
9	35997401	rs114103558	A	C	100	PASS	AC=119;AF=0.023762;AN=5008;NS=2504;DP=19472;EAS_AF=0;AMR_AF=0.0173;AFR_AF=0.0431;EUR_AF=0.0268;SAS_AF=0.0235;AA=A|||;VT=SNP
9	35997768	rs7023034	T	C	100	PASS	AC=239;AF=0.0477236;AN=5008;NS=2504;DP=19106;EAS_AF=0;AMR_AF=0.0202;AFR_AF=0.1316;EUR_AF=0.0278;SAS_AF=0.0235;AA=t|||;VT=SNP
9	35997792	rs77289900	A	G	100	PASS	AC=119;AF=0.023762;AN=5008;NS=2504;DP=19230;EAS_AF=0;AMR_AF=0.0173;AFR_AF=0.0431;EUR_AF=0.0268;SAS_AF=0.0235;AA=A|||;VT=SNP
9	35997819	rs7037597	A	G	100	PASS	AC=239;AF=0.0477236;AN=5008;NS=2504;DP=19563;EAS_AF=0;AMR_AF=0.0202;AFR_AF=0.1316;EUR_AF=0.0278;SAS_AF=0.0235;AA=A|||;VT=SNP
9	35998187	rs77456879	G	C	100	PASS	AC=27;AF=0.00539137;AN=5008;NS=2504;DP=20803;EAS_AF=0;AMR_AF=0.0115;AFR_AF=0.0008;EUR_AF=0.0169;SAS_AF=0.001;AA=G|||;VT=SNP
9	35998202	rs1324462	T	C	100	PASS	AC=3671;AF=0.733027;AN=5008;NS=2504;DP=20462;EAS_AF=0.8264;AMR_AF=0.5202;AFR_AF=0.8283;EUR_AF=0.5775;SAS_AF=0.819;AA=t|||;VT=SNP
9	35998220	rs1324461	G	A	100	PASS	AC=1006;AF=0.200879;AN=5008;NS=2504;DP=20546;EAS_AF=0.0625;AMR_AF=0.1196;AFR_AF=0.3487;EUR_AF=0.2058;SAS_AF=0.1963;AA=G|||;VT=SNP
9	35998275	rs1324460	T	C	100	PASS	AC=1003;AF=0.20028;AN=5008;NS=2504;DP=19857;EAS_AF=0.0605;AMR_AF=0.1182;AFR_AF=0.348;EUR_AF=0.2058;SAS_AF=0.1973;AA=t|||;VT=SNP
9	35998726	rs1324459	C	T	100	PASS	AC=765;AF=0.152756;AN=5008;NS=2504;DP=19472;EAS_AF=0.0605;AMR_AF=0.098;AFR_AF=0.2163;EUR_AF=0.1779;SAS_AF=0.1748;AA=C|||;VT=SNP
9	35999015	rs1324458	T	C	100	PASS	AC=1003;AF=0.20028;AN=5008;NS=2504;DP=11040;EAS_AF=0.0605;AMR_AF=0.1182;AFR_AF=0.348;EUR_AF=0.2058;SAS_AF=0.1973;AA=t|||;VT=SNP
9	35999432	rs28660995	G	C	100	PASS	AC=1003;AF=0.20028;AN=5008;NS=2504;DP=10474;EAS_AF=0.0605;AMR_AF=0.1182;AFR_AF=0.348;EUR_AF=0.2058;SAS_AF=0.1973;AA=g|||;VT=SNP
9	35999573	rs12347259	A	C	100	PASS	AC=1003;AF=0.20028;AN=5008;NS=2504;DP=14288;EAS_AF=0.0605;AMR_AF=0.1182;AFR_AF=0.348;EUR_AF=0.2058;SAS_AF=0.1973;AA=a|||;VT=SNP
9	35999693	rs7045969	A	G	100	PASS	AC=1003;AF=0.20028;AN=5008;NS=2504;DP=16305;EAS_AF=0.0605;AMR_AF=0.1182;AFR_AF=0.348;EUR_AF=0.2058;SAS_AF=0.1973;AA=a|||;VT=SNP
9	35999998	rs7046501	C	G	100	PASS	AC=946;AF=0.188898;AN=5008;NS=2504;DP=16542;EAS_AF=0.0605;AMR_AF=0.1167;AFR_AF=0.3185;EUR_AF=0.2058;SAS_AF=0.18;AA=-|||;VT=SNP
9	36000380	rs10972670	T	C	100	PASS	AC=883;AF=0.176318;AN=5008;NS=2504;DP=14660;EAS_AF=0.0605;AMR_AF=0.1153;AFR_AF=0.2595;EUR_AF=0.2048;SAS_AF=0.1973;AA=t|||;VT=SNP
9	36000411	rs11506612	C	T	100	PASS	AC=884;AF=0.176518;AN=5008;NS=2504;DP=14304;EAS_AF=0.0605;AMR_AF=0.1153;AFR_AF=0.2595;EUR_AF=0.2058;SAS_AF=0.1973;AA=C|||;VT=SNP
9	36000433	rs118059612	G	A	100	PASS	AC=60;AF=0.0119808;AN=5008;NS=2504;DP=14118;EAS_AF=0;AMR_AF=0.0159;AFR_AF=0.0121;EUR_AF=0.0268;SAS_AF=0.0061;AA=G|||;VT=SNP
9	36000526	rs28710824	T	C	100	PASS	AC=883;AF=0.176318;AN=5008;NS=2504;DP=16840;EAS_AF=0.0605;AMR_AF=0.1153;AFR_AF=0.2595;EUR_AF=0.2048;SAS_AF=0.1973;AA=t|||;VT=SNP
9	36000732	rs1853643	G	A	100	PASS	AC=883;AF=0.176318;AN=5008;NS=2504;DP=18643;EAS_AF=0.0605;AMR_AF=0.1153;AFR_AF=0.2595;EUR_AF=0.2048;SAS_AF=0.1973;AA=G|||;VT=SNP
9	36001196	rs10972671	A	C	100	PASS	AC=897;AF=0.179113;AN=5008;NS=2504;DP=18832;EAS_AF=0.0605;AMR_AF=0.1153;AFR_AF=0.2708;EUR_AF=0.2038;SAS_AF=0.1973;AA=A|||;VT=SNP
9	36001197	rs10972672	G	A	100	PASS	AC=759;AF=0.151558;AN=5008;NS=2504;DP=18775;EAS_AF=0.0595;AMR_AF=0.0965;AFR_AF=0.2156;EUR_AF=0.1769;SAS_AF=0.1728;AA=G|||;VT=SNP
9	36001269	rs4642737	T	C	100	PASS	AC=765;AF=0.152756;AN=5008;NS=2504;DP=16416;EAS_AF=0.3849;AMR_AF=0.1225;AFR_AF=0.0151;EUR_AF=0.0885;SAS_AF=0.1871;AA=T|||;VT=SNP
9	36001416	rs10972673	T	A	100	PASS	AC=899;AF=0.179513;AN=5008;NS=2504;DP=14217;EAS_AF=0.0605;AMR_AF=0.1167;AFR_AF=0.27;EUR_AF=0.2048;SAS_AF=0.1984;AA=t|||;VT=SNP
9	36001439	rs10972674	G	T	100	PASS	AC=839;AF=0.167532;AN=5008;NS=2504;DP=14154;EAS_AF=0.0605;AMR_AF=0.1009;AFR_AF=0.2579;EUR_AF=0.1779;SAS_AF=0.1922;AA=G|||;VT=SNP
9	36001556	rs10972675	A	G	100	PASS	AC=899;AF=0.179513;AN=5008;NS=2504;DP=15728;EAS_AF=0.0605;AMR_AF=0.1167;AFR_AF=0.27;EUR_AF=0.2048;SAS_AF=0.1984;AA=A|||;VT=SNP
9	36001592	rs10972676	T	C	100	PASS	AC=899;AF=0.179513;AN=5008;NS=2504;DP=15326;EAS_AF=0.0605;AMR_AF=0.1167;AFR_AF=0.27;EUR_AF=0.2048;SAS_AF=0.1984;AA=t|||;VT=SNP
9	36001618	rs10972677	C	T	100	PASS	AC=15;AF=0.00299521;AN=5008;NS=2504;DP=14660;EAS_AF=0;AMR_AF=0.0014;AFR_AF=0;EUR_AF=0.0119;SAS_AF=0.002;AA=C|||;VT=SNP
9	36001736	rs10972678	T	G	100	PASS	AC=899;AF=0.179513;AN=5008;NS=2504;DP=13668;EAS_AF=0.0605;AMR_AF=0.1167;AFR_AF=0.27;EUR_AF=0.2048;SAS_AF=0.1984;AA=t|||;VT=SNP
9	36001792	rs56988322	A	T	100	PASS	AC=763;AF=0.152356;AN=5008;NS=2504;DP=10870;EAS_AF=0.0605;AMR_AF=0.098;AFR_AF=0.2156;EUR_AF=0.1779;SAS_AF=0.1738;AA=T|||;VT=SNP
9	36002184	rs140778219	G	A	100	PASS	AC=30;AF=0.00599042;AN=5008;NS=2504;DP=19156;EAS_AF=0.001;AMR_AF=0.0086;AFR_AF=0;EUR_AF=0.0229;SAS_AF=0;AA=G|||;VT=SNP
9	36002269	rs77872082	G	A	100	PASS	AC=60;AF=0.0119808;AN=5008;NS=2504;DP=21752;EAS_AF=0;AMR_AF=0.0159;AFR_AF=0.0121;EUR_AF=0.0268;SAS_AF=0.0061;AA=G|||;VT=SNP
9	36002430	rs2038757	G	T	100	PASS	AC=899;AF=0.179513;AN=5008;NS=2504;DP=20631;EAS_AF=0.0605;AMR_AF=0.1167;AFR_AF=0.27;EUR_AF=0.2048;SAS_AF=0.1984;AA=T|||;VT=SNP
9	36002438	rs2038758	A	G	100	PASS	AC=899;AF=0.179513;AN=5008;NS=2504;DP=20665;EAS_AF=0.0605;AMR_AF=0.1167;AFR_AF=0.27;EUR_AF=0.2048;SAS_AF=0.1984;AA=A|||;VT=SNP
9	36002596	rs1535914	G	A	100	PASS	AC=810;AF=0.161741;AN=5008;NS=2504;DP=22256;EAS_AF=0.3839;AMR_AF=0.1196;AFR_AF=0.0537;EUR_AF=0.0855;SAS_AF=0.1871;AA=G|||;VT=SNP
9	36002881	rs10972680	A	G	100	PASS	AC=899;AF=0.179513;AN=5008;NS=2504;DP=21508;EAS_AF=0.0605;AMR_AF=0.1167;AFR_AF=0.27;EUR_AF=0.2048;SAS_AF=0.1984;AA=G|||;VT=SNP
9	36002928	rs10972681	A	G	100	PASS	AC=899;AF=0.179513;AN=5008;NS=2504;DP=21237;EAS_AF=0.0605;AMR_AF=0.1167;AFR_AF=0.27;EUR_AF=0.2048;SAS_AF=0.1984;AA=A|||;VT=SNP
9	36002929	rs10972682	T	C	100	PASS	AC=899;AF=0.179513;AN=5008;NS=2504;DP=21094;EAS_AF=0.0605;AMR_AF=0.1167;AFR_AF=0.27;EUR_AF=0.2048;SAS_AF=0.1984;AA=C|||;VT=SNP
9	36002936	rs188183795	C	G	100	PASS	AC=21;AF=0.00419329;AN=5008;NS=2504;DP=21463;EAS_AF=0;AMR_AF=0.0101;AFR_AF=0.0008;EUR_AF=0.0129;SAS_AF=0;AA=C|||;VT=SNP
9	36003037	rs10972683	G	A	100	PASS	AC=899;AF=0.179513;AN=5008;NS=2504;DP=20922;EAS_AF=0.0605;AMR_AF=0.1167;AFR_AF=0.27;EUR_AF=0.2048;SAS_AF=0.1984;AA=G|||;VT=SNP
9	36003306	rs10814311	A	T	100	PASS	AC=899;AF=0.179513;AN=5008;NS=2504;DP=23241;EAS_AF=0.0605;AMR_AF=0.1167;AFR_AF=0.27;EUR_AF=0.2048;SAS_AF=0.1984;AA=A|||;VT=SNP
9	36003335	rs10814312	G	A	100	PASS	AC=901;AF=0.179912;AN=5008;NS=2504;DP=23128;EAS_AF=0.0605;AMR_AF=0.1167;AFR_AF=0.27;EUR_AF=0.2068;SAS_AF=0.1984;AA=g|||;VT=SNP
9	36003423	rs12336471	G	A	100	PASS	AC=899;AF=0.179513;AN=5008;NS=2504;DP=22549;EAS_AF=0.0605;AMR_AF=0.1167;AFR_AF=0.27;EUR_AF=0.2048;SAS_AF=0.1984;AA=G|||;VT=SNP
9	36003635	rs10972684	G	T	100	PASS	AC=764;AF=0.152556;AN=5008;NS=2504;DP=23727;EAS_AF=0.0605;AMR_AF=0.098;AFR_AF=0.2163;EUR_AF=0.1779;SAS_AF=0.1738;AA=G|||;VT=SNP
9	36003720	rs10972685	T	C	100	PASS	AC=899;AF=0.179513;AN=5008;NS=2504;DP=23183;EAS_AF=0.0605;AMR_AF=0.1167;AFR_AF=0.27;EUR_AF=0.2048;SAS_AF=0.1984;AA=C|||;VT=SNP
9	36004065	rs10814313	G	A	100	PASS	AC=900;AF=0.179712;AN=5008;NS=2504;DP=20735;EAS_AF=0.0605;AMR_AF=0.1167;AFR_AF=0.27;EUR_AF=0.2058;SAS_AF=0.1984;AA=G|||;VT=SNP
9	36004118	rs10814314	G	C	100	PASS	AC=897;AF=0.179113;AN=5008;NS=2504;DP=20091;EAS_AF=0.0605;AMR_AF=0.1153;AFR_AF=0.2693;EUR_AF=0.2048;SAS_AF=0.1984;AA=G|||;VT=SNP
9	36004120	rs12337593	C	G	100	PASS	AC=762;AF=0.152157;AN=5008;NS=2504;DP=20049;EAS_AF=0.0605;AMR_AF=0.0965;AFR_AF=0.2156;EUR_AF=0.1779;SAS_AF=0.1738;AA=C|||;VT=SNP
9	36004505	rs942479	G	C	100	PASS	AC=898;AF=0.179313;AN=5008;NS=2504;DP=18120;EAS_AF=0.1002;AMR_AF=0.1167;AFR_AF=0.2806;EUR_AF=0.1322;SAS_AF=0.2168;AA=G|||;VT=SNP
9	36004571	rs10972686	G	C	100	PASS	AC=773;AF=0.154353;AN=5008;NS=2504;DP=17919;EAS_AF=0.3919;AMR_AF=0.1254;AFR_AF=0.0151;EUR_AF=0.0865;SAS_AF=0.1881;AA=G|||;VT=SNP
9	36004738	rs12342706	T	A	100	PASS	AC=898;AF=0.179313;AN=5008;NS=2504;DP=20041;EAS_AF=0.0605;AMR_AF=0.1167;AFR_AF=0.2693;EUR_AF=0.2048;SAS_AF=0.1984;AA=A|||;VT=SNP
9	36004940	rs62543588	G	A	100	PASS	AC=35;AF=0.00698882;AN=5008;NS=2504;DP=19232;EAS_AF=0;AMR_AF=0.0173;AFR_AF=0.0008;EUR_AF=0.0199;SAS_AF=0.002;AA=G|||;VT=SNP
9	36005428	rs942480	G	A	100	PASS	AC=874;AF=0.174521;AN=5008;NS=2504;DP=20691;EAS_AF=0.0923;AMR_AF=0.1153;AFR_AF=0.2769;EUR_AF=0.1322;SAS_AF=0.2065;AA=G|||;VT=SNP
9	36005811	rs62543589	T	G	100	PASS	AC=35;AF=0.00698882;AN=5008;NS=2504;DP=19483;EAS_AF=0;AMR_AF=0.0173;AFR_AF=0.0008;EUR_AF=0.0199;SAS_AF=0.002;AA=T|||;VT=SNP
9	36005884	rs1324467	T	A	100	PASS	AC=790;AF=0.157748;AN=5008;NS=2504;DP=21156;EAS_AF=0.3919;AMR_AF=0.1254;AFR_AF=0.025;EUR_AF=0.0875;SAS_AF=0.1912;AA=T|||;VT=SNP
9	36006097	rs6476503	T	C	100	PASS	AC=824;AF=0.164537;AN=5008;NS=2504;DP=23874;EAS_AF=0.0605;AMR_AF=0.1138;AFR_AF=0.2284;EUR_AF=0.2048;SAS_AF=0.18;AA=T|||;VT=SNP
9	36006310	rs10814315	A	G	100	PASS	AC=890;AF=0.177716;AN=5008;NS=2504;DP=21048;EAS_AF=0.3919;AMR_AF=0.1311;AFR_AF=0.0976;EUR_AF=0.0875;SAS_AF=0.1912;AA=A|||;VT=SNP
9	36007030	rs117298064	T	C	100	PASS	AC=54;AF=0.0107827;AN=5008;NS=2504;DP=22420;EAS_AF=0;AMR_AF=0.0159;AFR_AF=0.0076;EUR_AF=0.0268;SAS_AF=0.0061;AA=T|||;VT=SNP
9	36007605	rs10511924	G	C	100	PASS	AC=116;AF=0.0231629;AN=5008;NS=2504;DP=20458;EAS_AF=0;AMR_AF=0.0403;AFR_AF=0.003;EUR_AF=0.0805;SAS_AF=0.0031;AA=G|||;VT=SNP
9	36008250	rs10814316	C	G	100	PASS	AC=705;AF=0.140775;AN=5008;NS=2504;DP=20083;EAS_AF=0.2341;AMR_AF=0.1441;AFR_AF=0.0946;EUR_AF=0.1093;SAS_AF=0.137;AA=C|||;VT=SNP
9	36008666	rs12686470	A	C	100	PASS	AC=1014;AF=0.202476;AN=5008;NS=2504;DP=17857;EAS_AF=0.2718;AMR_AF=0.1052;AFR_AF=0.2806;EUR_AF=0.1083;SAS_AF=0.1912;AA=A|||;VT=SNP
9	36008793	rs10125098	A	G	100	PASS	AC=2101;AF=0.419529;AN=5008;NS=2504;DP=20719;EAS_AF=0.5129;AMR_AF=0.2781;AFR_AF=0.5439;EUR_AF=0.2336;SAS_AF=0.4468;AA=G|||;VT=SNP
9	36008800	rs10125111	A	G	100	PASS	AC=2105;AF=0.420327;AN=5008;NS=2504;DP=20483;EAS_AF=0.5149;AMR_AF=0.2781;AFR_AF=0.5446;EUR_AF=0.2336;SAS_AF=0.4479;AA=G|||;VT=SNP
9	36009033	rs7468500	A	G	100	PASS	AC=2042;AF=0.407748;AN=5008;NS=2504;DP=16856;EAS_AF=0.5278;AMR_AF=0.2709;AFR_AF=0.5121;EUR_AF=0.2276;SAS_AF=0.4254;AA=A|||;VT=SNP
9	36009389	rs4314728	T	C	100	PASS	AC=978;AF=0.195288;AN=5008;NS=2504;DP=19658;EAS_AF=0.2837;AMR_AF=0.1153;AFR_AF=0.2179;EUR_AF=0.1252;SAS_AF=0.2025;AA=C|||;VT=SNP
9	36009857	rs78961049	T	C	100	PASS	AC=105;AF=0.0209665;AN=5008;NS=2504;DP=17871;EAS_AF=0;AMR_AF=0.036;AFR_AF=0.0045;EUR_AF=0.0656;SAS_AF=0.0082;AA=T|||;VT=SNP
9	36010362	rs7024904	C	A	100	PASS	AC=1038;AF=0.207268;AN=5008;NS=2504;DP=19262;EAS_AF=0.248;AMR_AF=0.1643;AFR_AF=0.2368;EUR_AF=0.1064;SAS_AF=0.2597;AA=C|||;VT=SNP
9	36010430	rs7025270	G	T	100	PASS	AC=1954;AF=0.390176;AN=5008;NS=2504;DP=20671;EAS_AF=0.5169;AMR_AF=0.2608;AFR_AF=0.4531;EUR_AF=0.2187;SAS_AF=0.4427;AA=G|||;VT=SNP
9	36010552	rs10972687	G	A	100	PASS	AC=729;AF=0.145567;AN=5008;NS=2504;DP=21299;EAS_AF=0.248;AMR_AF=0.1441;AFR_AF=0.0144;EUR_AF=0.1054;SAS_AF=0.2597;AA=G|||;VT=SNP
9	36010848	rs10972688	C	G	100	PASS	AC=1205;AF=0.240615;AN=5008;NS=2504;DP=20951;EAS_AF=0.25;AMR_AF=0.1671;AFR_AF=0.3601;EUR_AF=0.1064;SAS_AF=0.2597;AA=C|||;VT=SNP
9	36011102	rs115096823	G	A	100	PASS	AC=50;AF=0.00998403;AN=5008;NS=2504;DP=20472;EAS_AF=0;AMR_AF=0.0115;AFR_AF=0.0197;EUR_AF=0.0129;SAS_AF=0.0031;AA=A|||;VT=SNP
9	36011367	rs9657624	C	G	100	PASS	AC=877;AF=0.17512;AN=5008;NS=2504;DP=20161;EAS_AF=0.2748;AMR_AF=0.1023;AFR_AF=0.177;EUR_AF=0.1153;SAS_AF=0.183;AA=C|||;VT=SNP
9	36012137	rs35812734	G	A	100	PASS	AC=746;AF=0.148962;AN=5008;NS=2504;DP=19850;EAS_AF=0.248;AMR_AF=0.1455;AFR_AF=0.0272;EUR_AF=0.1044;SAS_AF=0.2597;AA=G|||;VT=SNP
9	36013160	rs6476504	A	G	100	PASS	AC=1234;AF=0.246406;AN=5008;NS=2504;DP=20915;EAS_AF=0.2748;AMR_AF=0.1239;AFR_AF=0.4153;EUR_AF=0.1282;SAS_AF=0.1973;AA=A|||;VT=SNP
9	36013199	rs7865316	G	A	100	PASS	AC=1011;AF=0.201877;AN=5008;NS=2504;DP=20889;EAS_AF=0.2728;AMR_AF=0.1124;AFR_AF=0.2557;EUR_AF=0.1262;SAS_AF=0.1973;AA=A|||;VT=SNP
9	36013929	rs2017241	T	C	100	PASS	AC=2170;AF=0.433307;AN=5008;NS=2504;DP=23601;EAS_AF=0.5258;AMR_AF=0.2767;AFR_AF=0.5666;EUR_AF=0.2396;SAS_AF=0.4683;AA=T|||;VT=SNP
9	36014613	rs2017005	T	C	100	PASS	AC=1205;AF=0.240615;AN=5008;NS=2504;DP=19222;EAS_AF=0.2738;AMR_AF=0.1239;AFR_AF=0.3941;EUR_AF=0.1282;SAS_AF=0.1973;AA=C|||;VT=SNP
9	36014678	rs1815303	A	G	100	PASS	AC=1095;AF=0.21865;AN=5008;NS=2504;DP=20168;EAS_AF=0.2738;AMR_AF=0.1138;AFR_AF=0.3169;EUR_AF=0.1262;SAS_AF=0.1984;AA=A|||;VT=SNP
9	36014803	rs10814318	G	C	100	PASS	AC=1028;AF=0.205272;AN=5008;NS=2504;DP=22913;EAS_AF=0.2728;AMR_AF=0.111;AFR_AF=0.27;EUR_AF=0.1262;SAS_AF=0.1963;AA=G|||;VT=SNP
9	36014804	rs10814319	A	G	100	PASS	AC=749;AF=0.149561;AN=5008;NS=2504;DP=22945;EAS_AF=0.2183;AMR_AF=0.0965;AFR_AF=0.1619;EUR_AF=0.1133;SAS_AF=0.137;AA=A|||;VT=SNP
9	36014850	rs2077559	A	G	100	PASS	AC=1030;AF=0.205671;AN=5008;NS=2504;DP=23336;EAS_AF=0.2738;AMR_AF=0.1124;AFR_AF=0.27;EUR_AF=0.1262;SAS_AF=0.1963;AA=A|||;VT=SNP
9	36015653	rs1111711	G	A	100	PASS	AC=1020;AF=0.203674;AN=5008;NS=2504;DP=20632;EAS_AF=0.2738;AMR_AF=0.1138;AFR_AF=0.2602;EUR_AF=0.1282;SAS_AF=0.1963;AA=G|||;VT=SNP
9	36016167	rs10972689	A	G	100	PASS	AC=1192;AF=0.238019;AN=5008;NS=2504;DP=18945;EAS_AF=0.2738;AMR_AF=0.1196;AFR_AF=0.3873;EUR_AF=0.1282;SAS_AF=0.1963;AA=G|||;VT=SNP
9	36017083	rs116706465	G	A	100	PASS	AC=151;AF=0.0301518;AN=5008;NS=2504;DP=21769;EAS_AF=0.0546;AMR_AF=0.0115;AFR_AF=0.0129;EUR_AF=0.0129;SAS_AF=0.0593;AA=A|||;VT=SNP
9	36018310	rs7029221	G	T	100	PASS	AC=952;AF=0.190096;AN=5008;NS=2504;DP=19087;EAS_AF=0.2748;AMR_AF=0.1124;AFR_AF=0.2284;EUR_AF=0.1282;SAS_AF=0.1697;AA=G|||;VT=SNP
9	36018404	rs7029143	C	T	100	PASS	AC=952;AF=0.190096;AN=5008;NS=2504;DP=20722;EAS_AF=0.2748;AMR_AF=0.1124;AFR_AF=0.2284;EUR_AF=0.1282;SAS_AF=0.1697;AA=C|||;VT=SNP
9	36018417	rs7029349	G	A	100	PASS	AC=1133;AF=0.226238;AN=5008;NS=2504;DP=20887;EAS_AF=0.2748;AMR_AF=0.1182;AFR_AF=0.3623;EUR_AF=0.1282;SAS_AF=0.1697;AA=A|||;VT=SNP
9	36018493	rs6476505	A	G	100	PASS	AC=900;AF=0.179712;AN=5008;NS=2504;DP=20585;EAS_AF=0.2748;AMR_AF=0.1124;AFR_AF=0.1891;EUR_AF=0.1282;SAS_AF=0.1697;AA=A|||;VT=SNP
9	36018711	rs7872797	T	C	100	PASS	AC=168;AF=0.0335463;AN=5008;NS=2504;DP=22105;EAS_AF=0.0546;AMR_AF=0.0144;AFR_AF=0.0363;EUR_AF=0.0139;SAS_AF=0.0419;AA=T|||;VT=SNP
9	36018752	rs6476506	T	C	100	PASS	AC=3626;AF=0.724042;AN=5008;NS=2504;DP=22889;EAS_AF=0.8294;AMR_AF=0.5216;AFR_AF=0.8313;EUR_AF=0.5706;SAS_AF=0.772;AA=t|||;VT=SNP
9	36018911	rs6476507	G	A	100	PASS	AC=879;AF=0.175519;AN=5008;NS=2504;DP=19632;EAS_AF=0.2659;AMR_AF=0.1066;AFR_AF=0.1838;EUR_AF=0.1272;SAS_AF=0.1697;AA=A|||;VT=SNP
9	36019253	rs10125428	C	A	100	PASS	AC=891;AF=0.177915;AN=5008;NS=2504;DP=17921;EAS_AF=0.2659;AMR_AF=0.1124;AFR_AF=0.1884;EUR_AF=0.1292;SAS_AF=0.1697;AA=C|||;VT=SNP
9	36019597	rs1324468	T	A	100	PASS	AC=168;AF=0.0335463;AN=5008;NS=2504;DP=17795;EAS_AF=0.0546;AMR_AF=0.0144;AFR_AF=0.0363;EUR_AF=0.0139;SAS_AF=0.0419;AA=T|||;VT=SNP
9	36019655	rs1324469	C	G	100	PASS	AC=2113;AF=0.421925;AN=5008;NS=2504;DP=17294;EAS_AF=0.5248;AMR_AF=0.2695;AFR_AF=0.5643;EUR_AF=0.2286;SAS_AF=0.4305;AA=G|||;VT=SNP
9	36019673	rs1324470	A	C	100	PASS	AC=892;AF=0.178115;AN=5008;NS=2504;DP=17473;EAS_AF=0.2669;AMR_AF=0.1124;AFR_AF=0.1884;EUR_AF=0.1292;SAS_AF=0.1697;AA=C|||;VT=SNP
9	36019814	rs7861361	A	C	100	PASS	AC=2247;AF=0.448682;AN=5008;NS=2504;DP=18094;EAS_AF=0.5248;AMR_AF=0.2695;AFR_AF=0.6664;EUR_AF=0.2286;SAS_AF=0.4294;AA=C|||;VT=SNP
9	36019970	rs7861610	C	T	100	PASS	AC=882;AF=0.176118;AN=5008;NS=2504;DP=11332;EAS_AF=0.2659;AMR_AF=0.111;AFR_AF=0.1884;EUR_AF=0.1213;SAS_AF=0.1697;AA=C|||;VT=SNP
9	36020076	rs56066730	C	G	100	PASS	AC=891;AF=0.177915;AN=5008;NS=2504;DP=14580;EAS_AF=0.2659;AMR_AF=0.1124;AFR_AF=0.1884;EUR_AF=0.1292;SAS_AF=0.1697;AA=G|||;VT=SNP
9	36020115	rs28549301	T	C	100	PASS	AC=892;AF=0.178115;AN=5008;NS=2504;DP=16448;EAS_AF=0.2669;AMR_AF=0.1124;AFR_AF=0.1884;EUR_AF=0.1292;SAS_AF=0.1697;AA=t|||;VT=SNP
9	36020349	rs28435698	T	C	100	PASS	AC=890;AF=0.177716;AN=5008;NS=2504;DP=19252;EAS_AF=0.2659;AMR_AF=0.1124;AFR_AF=0.1876;EUR_AF=0.1292;SAS_AF=0.1697;AA=C|||;VT=SNP
9	36020393	rs12352029	T	A	100	PASS	AC=890;AF=0.177716;AN=5008;NS=2504;DP=19266;EAS_AF=0.2659;AMR_AF=0.1124;AFR_AF=0.1876;EUR_AF=0.1292;SAS_AF=0.1697;AA=A|||;VT=SNP
9	36020694	rs10121877	G	A	100	PASS	AC=890;AF=0.177716;AN=5008;NS=2504;DP=20159;EAS_AF=0.2659;AMR_AF=0.1124;AFR_AF=0.1876;EUR_AF=0.1292;SAS_AF=0.1697;AA=G|||;VT=SNP
9	36021519	rs10116500	A	G	100	PASS	AC=870;AF=0.173722;AN=5008;NS=2504;DP=21212;EAS_AF=0.2659;AMR_AF=0.085;AFR_AF=0.1868;EUR_AF=0.1292;SAS_AF=0.1697;AA=G|||;VT=SNP
9	36021852	rs10511925	A	G	100	PASS	AC=875;AF=0.17472;AN=5008;NS=2504;DP=22263;EAS_AF=0.2659;AMR_AF=0.0865;AFR_AF=0.1899;EUR_AF=0.1292;SAS_AF=0.1697;AA=G|||;VT=SNP
9	36022197	rs10972691	G	C	100	PASS	AC=869;AF=0.173522;AN=5008;NS=2504;DP=19859;EAS_AF=0.2659;AMR_AF=0.085;AFR_AF=0.1868;EUR_AF=0.1292;SAS_AF=0.1687;AA=G|||;VT=SNP
9	36022524	rs7039900	T	G	100	PASS	AC=170;AF=0.0339457;AN=5008;NS=2504;DP=17556;EAS_AF=0.0546;AMR_AF=0.0144;AFR_AF=0.0378;EUR_AF=0.0139;SAS_AF=0.0419;AA=T|||;VT=SNP
9	36022613	rs7023581	A	G	100	PASS	AC=869;AF=0.173522;AN=5008;NS=2504;DP=16495;EAS_AF=0.2659;AMR_AF=0.085;AFR_AF=0.1868;EUR_AF=0.1292;SAS_AF=0.1687;AA=a|||;VT=SNP
9	36022821	rs7040327	T	G	100	PASS	AC=869;AF=0.173522;AN=5008;NS=2504;DP=19442;EAS_AF=0.2659;AMR_AF=0.085;AFR_AF=0.1868;EUR_AF=0.1292;SAS_AF=0.1687;AA=G|||;VT=SNP
9	36022885	rs7040348	T	C	100	PASS	AC=871;AF=0.173922;AN=5008;NS=2504;DP=18350;EAS_AF=0.2659;AMR_AF=0.085;AFR_AF=0.1876;EUR_AF=0.1292;SAS_AF=0.1697;AA=C|||;VT=SNP
9	36022894	rs10972692	G	C	100	PASS	AC=18;AF=0.00359425;AN=5008;NS=2504;DP=18398;EAS_AF=0;AMR_AF=0.0014;AFR_AF=0;EUR_AF=0.0149;SAS_AF=0.002;AA=G|||;VT=SNP
9	36023246	rs7027417	A	G	100	PASS	AC=872;AF=0.174121;AN=5008;NS=2504;DP=18738;EAS_AF=0.2113;AMR_AF=0.0821;AFR_AF=0.2617;EUR_AF=0.1282;SAS_AF=0.1299;AA=G|||;VT=SNP
9	36023347	rs7871017	T	C	100	PASS	AC=1476;AF=0.294728;AN=5008;NS=2504;DP=19833;EAS_AF=0.3125;AMR_AF=0.1599;AFR_AF=0.4962;EUR_AF=0.1004;SAS_AF=0.2996;AA=C|||;VT=SNP
9	36023395	rs7855775	G	A	100	PASS	AC=1475;AF=0.294529;AN=5008;NS=2504;DP=16874;EAS_AF=0.3125;AMR_AF=0.1599;AFR_AF=0.4962;EUR_AF=0.0994;SAS_AF=0.2996;AA=A|||;VT=SNP
9	36023566	rs4144605	T	C	100	PASS	AC=1470;AF=0.29353;AN=5008;NS=2504;DP=20150;EAS_AF=0.3125;AMR_AF=0.1599;AFR_AF=0.4924;EUR_AF=0.0994;SAS_AF=0.2996;AA=T|||;VT=SNP
9	36023637	rs4144606	C	G	100	PASS	AC=1299;AF=0.259385;AN=5008;NS=2504;DP=21812;EAS_AF=0.3125;AMR_AF=0.1513;AFR_AF=0.3676;EUR_AF=0.0994;SAS_AF=0.2996;AA=C|||;VT=SNP
9	36023728	rs10814320	G	A	100	PASS	AC=1300;AF=0.259585;AN=5008;NS=2504;DP=22571;EAS_AF=0.3135;AMR_AF=0.1513;AFR_AF=0.3676;EUR_AF=0.0994;SAS_AF=0.2996;AA=A|||;VT=SNP
9	36023875	rs4144604	G	A	100	PASS	AC=1127;AF=0.22504;AN=5008;NS=2504;DP=17655;EAS_AF=0.2589;AMR_AF=0.1455;AFR_AF=0.3109;EUR_AF=0.0984;SAS_AF=0.2607;AA=G|||;VT=SNP
9	36024080	rs10972693	A	T	100	PASS	AC=1121;AF=0.223842;AN=5008;NS=2504;DP=20918;EAS_AF=0.2589;AMR_AF=0.1455;AFR_AF=0.3064;EUR_AF=0.0984;SAS_AF=0.2607;AA=A|||;VT=SNP
9	36024139	rs118002056	G	A	100	PASS	AC=11;AF=0.00219649;AN=5008;NS=2504;DP=19803;EAS_AF=0;AMR_AF=0.0086;AFR_AF=0;EUR_AF=0.005;SAS_AF=0;AA=G|||;VT=SNP
9	36024196	rs7032095	G	A	100	PASS	AC=455;AF=0.0908546;AN=5008;NS=2504;DP=18563;EAS_AF=0.0536;AMR_AF=0.0288;AFR_AF=0.2345;EUR_AF=0.0139;SAS_AF=0.0583;AA=G|||;VT=SNP
9	36024585	rs72729481	C	T	100	PASS	AC=77;AF=0.0153754;AN=5008;NS=2504;DP=17760;EAS_AF=0.001;AMR_AF=0.0058;AFR_AF=0.0008;EUR_AF=0.0308;SAS_AF=0.0409;AA=C|||;VT=SNP
9	36024687	rs10814321	T	C	100	PASS	AC=909;AF=0.18151;AN=5008;NS=2504;DP=18161;EAS_AF=0.2609;AMR_AF=0.1455;AFR_AF=0.1452;EUR_AF=0.0984;SAS_AF=0.2597;AA=T|||;VT=SNP
9	36024735	rs10972694	G	A	100	PASS	AC=190;AF=0.0379393;AN=5008;NS=2504;DP=18714;EAS_AF=0;AMR_AF=0.0706;AFR_AF=0.0068;EUR_AF=0.1252;SAS_AF=0.0061;AA=G|||;VT=SNP
9	36025262	rs16932860	T	A	100	PASS	AC=351;AF=0.0700879;AN=5008;NS=2504;DP=21901;EAS_AF=0.001;AMR_AF=0.0187;AFR_AF=0.2322;EUR_AF=0.0129;SAS_AF=0.0174;AA=T|||;VT=SNP
9	36025452	rs7863810	A	G	100	PASS	AC=913;AF=0.182308;AN=5008;NS=2504;DP=20887;EAS_AF=0.2698;AMR_AF=0.1455;AFR_AF=0.1354;EUR_AF=0.1034;SAS_AF=0.2628;AA=A|||;VT=SNP
9	36026030	rs72729482	G	A	100	PASS	AC=168;AF=0.0335463;AN=5008;NS=2504;DP=21452;EAS_AF=0.001;AMR_AF=0.0303;AFR_AF=0.0023;EUR_AF=0.0895;SAS_AF=0.0542;AA=G|||;VT=SNP
9	36026134	rs12551191	C	T	100	PASS	AC=998;AF=0.199281;AN=5008;NS=2504;DP=21579;EAS_AF=0.1964;AMR_AF=0.085;AFR_AF=0.382;EUR_AF=0.1193;SAS_AF=0.1186;AA=T|||;VT=SNP
9	36026455	rs10972695	T	G	100	PASS	AC=1002;AF=0.20008;AN=5008;NS=2504;DP=19199;EAS_AF=0.1984;AMR_AF=0.085;AFR_AF=0.3835;EUR_AF=0.1193;SAS_AF=0.1186;AA=T|||;VT=SNP
9	36026551	rs12341524	T	C	100	PASS	AC=1002;AF=0.20008;AN=5008;NS=2504;DP=20112;EAS_AF=0.1984;AMR_AF=0.085;AFR_AF=0.3835;EUR_AF=0.1193;SAS_AF=0.1186;AA=N|||;VT=SNP
9	36026649	rs28489514	A	G	100	PASS	AC=1001;AF=0.19988;AN=5008;NS=2504;DP=19456;EAS_AF=0.1984;AMR_AF=0.085;AFR_AF=0.3828;EUR_AF=0.1193;SAS_AF=0.1186;AA=G|||;VT=SNP
9	36026705	rs28846971	C	T	100	PASS	AC=1001;AF=0.19988;AN=5008;NS=2504;DP=19257;EAS_AF=0.1984;AMR_AF=0.085;AFR_AF=0.3828;EUR_AF=0.1193;SAS_AF=0.1186;AA=T|||;VT=SNP
9	36026814	rs12345899	A	G	100	PASS	AC=1002;AF=0.20008;AN=5008;NS=2504;DP=18128;EAS_AF=0.1984;AMR_AF=0.085;AFR_AF=0.3835;EUR_AF=0.1193;SAS_AF=0.1186;AA=G|||;VT=SNP
9	36026964	rs71521294	G	C	100	PASS	AC=17;AF=0.00339457;AN=5008;NS=2504;DP=18030;EAS_AF=0;AMR_AF=0.0144;AFR_AF=0.0008;EUR_AF=0.004;SAS_AF=0.002;AA=G|||;VT=SNP
9	36027089	rs28473238	C	T	100	PASS	AC=1004;AF=0.200479;AN=5008;NS=2504;DP=18296;EAS_AF=0.1984;AMR_AF=0.085;AFR_AF=0.3835;EUR_AF=0.1213;SAS_AF=0.1186;AA=T|||;VT=SNP
9	36027444	rs76222836	A	G	100	PASS	AC=24;AF=0.00479233;AN=5008;NS=2504;DP=17332;EAS_AF=0;AMR_AF=0.0014;AFR_AF=0;EUR_AF=0.0189;SAS_AF=0.0041;AA=A|||;VT=SNP
9	36027527	rs62543604	T	C	100	PASS	AC=1004;AF=0.200479;AN=5008;NS=2504;DP=17022;EAS_AF=0.1984;AMR_AF=0.085;AFR_AF=0.3835;EUR_AF=0.1213;SAS_AF=0.1186;AA=C|||;VT=SNP
9	36027859	rs12342934	T	G	100	PASS	AC=988;AF=0.197284;AN=5008;NS=2504;DP=15354;EAS_AF=0.1984;AMR_AF=0.085;AFR_AF=0.3835;EUR_AF=0.1213;SAS_AF=0.1022;AA=T|||;VT=SNP
9	36028399	rs12339284	G	A	100	PASS	AC=831;AF=0.165935;AN=5008;NS=2504;DP=11447;EAS_AF=0.1984;AMR_AF=0.0793;AFR_AF=0.2693;EUR_AF=0.1193;SAS_AF=0.1022;AA=G|||;VT=SNP
9	36028701	rs28550285	G	A	100	PASS	AC=1002;AF=0.20008;AN=5008;NS=2504;DP=11916;EAS_AF=0.1984;AMR_AF=0.085;AFR_AF=0.3835;EUR_AF=0.1193;SAS_AF=0.1186;AA=A|||;VT=SNP
9	36029180	rs10814322	C	A	100	PASS	AC=2241;AF=0.447484;AN=5008;NS=2504;DP=17566;EAS_AF=0.5099;AMR_AF=0.2435;AFR_AF=0.6823;EUR_AF=0.2376;SAS_AF=0.4264;AA=A|||;VT=SNP
9	36029236	rs12379688	A	T	100	PASS	AC=17;AF=0.00339457;AN=5008;NS=2504;DP=18232;EAS_AF=0;AMR_AF=0;AFR_AF=0;EUR_AF=0.0149;SAS_AF=0.002;AA=A|||;VT=SNP
9	36029258	rs74599932	A	G	100	PASS	AC=204;AF=0.0407348;AN=5008;NS=2504;DP=18974;EAS_AF=0.002;AMR_AF=0.0418;AFR_AF=0.0053;EUR_AF=0.0775;SAS_AF=0.09;AA=A|||;VT=SNP
9	36030411	rs7862640	C	T	100	PASS	AC=1110;AF=0.221645;AN=5008;NS=2504;DP=19975;EAS_AF=0.3155;AMR_AF=0.1571;AFR_AF=0.1967;EUR_AF=0.1163;SAS_AF=0.3129;AA=C|||;VT=SNP
9	36030673	rs10972697	T	C	100	PASS	AC=746;AF=0.148962;AN=5008;NS=2504;DP=20669;EAS_AF=0.2589;AMR_AF=0.1297;AFR_AF=0.0212;EUR_AF=0.1044;SAS_AF=0.2679;AA=T|||;VT=SNP
9	36031183	rs7039141	A	T	100	PASS	AC=995;AF=0.198682;AN=5008;NS=2504;DP=15124;EAS_AF=0.1905;AMR_AF=0.085;AFR_AF=0.3828;EUR_AF=0.1193;SAS_AF=0.1207;AA=A|||;VT=SNP
9	36031184	rs7039239	C	T	100	PASS	AC=995;AF=0.198682;AN=5008;NS=2504;DP=15122;EAS_AF=0.1905;AMR_AF=0.085;AFR_AF=0.3828;EUR_AF=0.1193;SAS_AF=0.1207;AA=C|||;VT=SNP
9	36031317	rs7039651	G	A	100	PASS	AC=997;AF=0.199081;AN=5008;NS=2504;DP=15659;EAS_AF=0.1915;AMR_AF=0.085;AFR_AF=0.3835;EUR_AF=0.1193;SAS_AF=0.1207;AA=A|||;VT=SNP
9	36031509	rs56218372	C	T	100	PASS	AC=995;AF=0.198682;AN=5008;NS=2504;DP=15648;EAS_AF=0.1895;AMR_AF=0.085;AFR_AF=0.3835;EUR_AF=0.1193;SAS_AF=0.1207;AA=C|||;VT=SNP
9	36031610	rs10814323	G	A	100	PASS	AC=1161;AF=0.231829;AN=5008;NS=2504;DP=18559;EAS_AF=0.1895;AMR_AF=0.1167;AFR_AF=0.385;EUR_AF=0.2087;SAS_AF=0.1738;AA=A|||;VT=SNP
9	36031649	rs10972698	A	G	100	PASS	AC=435;AF=0.086861;AN=5008;NS=2504;DP=19395;EAS_AF=0.003;AMR_AF=0.2075;AFR_AF=0.0083;EUR_AF=0.2078;SAS_AF=0.0695;AA=A|||;VT=SNP
9	36031793	rs10972699	A	C	100	PASS	AC=1473;AF=0.294129;AN=5008;NS=2504;DP=21094;EAS_AF=0.4296;AMR_AF=0.2017;AFR_AF=0.357;EUR_AF=0.1233;SAS_AF=0.3108;AA=A|||;VT=SNP
9	36032009	rs12156564	A	T	100	PASS	AC=70;AF=0.0139776;AN=5008;NS=2504;DP=21940;EAS_AF=0;AMR_AF=0.0202;AFR_AF=0.0015;EUR_AF=0.0427;SAS_AF=0.0112;AA=A|||;VT=SNP
9	36032177	rs139730852	C	A	100	PASS	AC=39;AF=0.00778754;AN=5008;NS=2504;DP=21372;EAS_AF=0;AMR_AF=0.0159;AFR_AF=0.003;EUR_AF=0.0229;SAS_AF=0.001;AA=C|||;VT=SNP
9	36032315	rs77354939	C	T	100	PASS	AC=179;AF=0.0357428;AN=5008;NS=2504;DP=17972;EAS_AF=0.001;AMR_AF=0.0461;AFR_AF=0.0045;EUR_AF=0.0666;SAS_AF=0.0746;AA=C|||;VT=SNP
9	36032582	rs10972700	T	C	100	PASS	AC=403;AF=0.0804712;AN=5008;NS=2504;DP=18594;EAS_AF=0.0397;AMR_AF=0.0115;AFR_AF=0.1793;EUR_AF=0.0179;SAS_AF=0.1022;AA=T|||;VT=SNP
9	36032872	rs10972701	A	G	100	PASS	AC=739;AF=0.147564;AN=5008;NS=2504;DP=19068;EAS_AF=0.2183;AMR_AF=0.1124;AFR_AF=0.0998;EUR_AF=0.0855;SAS_AF=0.228;AA=A|||;VT=SNP
9	36033122	rs191023096	T	A	100	PASS	AC=10;AF=0.00199681;AN=5008;NS=2504;DP=14986;EAS_AF=0;AMR_AF=0.0086;AFR_AF=0;EUR_AF=0.004;SAS_AF=0;AA=T|||;VT=SNP
9	36033152	rs2038754	C	T	100	PASS	AC=1915;AF=0.382388;AN=5008;NS=2504;DP=13857;EAS_AF=0.5099;AMR_AF=0.2219;AFR_AF=0.5794;EUR_AF=0.1332;SAS_AF=0.3548;AA=C|||;VT=SNP
9	36033153	rs2038755	A	G	100	PASS	AC=1919;AF=0.383187;AN=5008;NS=2504;DP=13928;EAS_AF=0.5109;AMR_AF=0.2262;AFR_AF=0.5794;EUR_AF=0.1332;SAS_AF=0.3548;AA=G|||;VT=SNP
9	36033846	rs1408470	C	T	100	PASS	AC=3215;AF=0.641973;AN=5008;NS=2504;DP=20547;EAS_AF=0.7778;AMR_AF=0.4712;AFR_AF=0.6589;EUR_AF=0.5338;SAS_AF=0.7117;AA=T|||;VT=SNP
9	36033997	rs2209334	C	G	100	PASS	AC=1889;AF=0.377196;AN=5008;NS=2504;DP=18219;EAS_AF=0.503;AMR_AF=0.2147;AFR_AF=0.5772;EUR_AF=0.1252;SAS_AF=0.3517;AA=G|||;VT=SNP
9	36034028	rs2209335	A	C	100	PASS	AC=1888;AF=0.376997;AN=5008;NS=2504;DP=18013;EAS_AF=0.503;AMR_AF=0.2147;AFR_AF=0.5772;EUR_AF=0.1252;SAS_AF=0.3507;AA=C|||;VT=SNP
9	36034570	rs6476508	G	A	100	PASS	AC=1887;AF=0.376797;AN=5008;NS=2504;DP=18187;EAS_AF=0.502;AMR_AF=0.2147;AFR_AF=0.5764;EUR_AF=0.1252;SAS_AF=0.3517;AA=A|||;VT=SNP
9	36034593	rs7022198	G	C	100	PASS	AC=1287;AF=0.256989;AN=5008;NS=2504;DP=19014;EAS_AF=0.2758;AMR_AF=0.2536;AFR_AF=0.053;EUR_AF=0.4085;SAS_AF=0.3599;AA=G|||;VT=SNP
9	36034628	rs6476509	G	A	100	PASS	AC=1887;AF=0.376797;AN=5008;NS=2504;DP=19023;EAS_AF=0.502;AMR_AF=0.2147;AFR_AF=0.5764;EUR_AF=0.1252;SAS_AF=0.3517;AA=G|||;VT=SNP
9	36034770	rs6476510	C	T	100	PASS	AC=1888;AF=0.376997;AN=5008;NS=2504;DP=18165;EAS_AF=0.502;AMR_AF=0.2147;AFR_AF=0.5764;EUR_AF=0.1262;SAS_AF=0.3517;AA=C|||;VT=SNP
9	36034778	rs6476511	C	A	100	PASS	AC=1888;AF=0.376997;AN=5008;NS=2504;DP=18114;EAS_AF=0.502;AMR_AF=0.2147;AFR_AF=0.5764;EUR_AF=0.1262;SAS_AF=0.3517;AA=C|||;VT=SNP
9	36034892	rs13284746	C	T	100	PASS	AC=1889;AF=0.377196;AN=5008;NS=2504;DP=18901;EAS_AF=0.503;AMR_AF=0.2147;AFR_AF=0.5764;EUR_AF=0.1252;SAS_AF=0.3528;AA=T|||;VT=SNP
9	36034897	rs13284985	G	C	100	PASS	AC=575;AF=0.114816;AN=5008;NS=2504;DP=18799;EAS_AF=0.1746;AMR_AF=0.0346;AFR_AF=0.0847;EUR_AF=0.0457;SAS_AF=0.2219;AA=G|||;VT=SNP
9	36034961	rs13284876	C	T	100	PASS	AC=1888;AF=0.376997;AN=5008;NS=2504;DP=18003;EAS_AF=0.502;AMR_AF=0.2147;AFR_AF=0.5764;EUR_AF=0.1252;SAS_AF=0.3528;AA=T|||;VT=SNP
9	36035309	rs10972703	A	G	100	PASS	AC=1892;AF=0.377796;AN=5008;NS=2504;DP=19434;EAS_AF=0.5079;AMR_AF=0.2147;AFR_AF=0.5764;EUR_AF=0.1252;SAS_AF=0.3507;AA=A|||;VT=SNP
9	36035315	rs10972704	T	C	100	PASS	AC=1892;AF=0.377796;AN=5008;NS=2504;DP=19368;EAS_AF=0.5079;AMR_AF=0.2147;AFR_AF=0.5764;EUR_AF=0.1252;SAS_AF=0.3507;AA=T|||;VT=SNP
9	36035321	rs77257424	G	A	100	PASS	AC=27;AF=0.00539137;AN=5008;NS=2504;DP=19168;EAS_AF=0;AMR_AF=0.0115;AFR_AF=0.0008;EUR_AF=0.0139;SAS_AF=0.0041;AA=G|||;VT=SNP
9	36036003	rs7873354	T	C	100	PASS	AC=1834;AF=0.366214;AN=5008;NS=2504;DP=16565;EAS_AF=0.5089;AMR_AF=0.2147;AFR_AF=0.5318;EUR_AF=0.1252;SAS_AF=0.3507;AA=C|||;VT=SNP
9	36036046	rs7857647	A	T	100	PASS	AC=1835;AF=0.366414;AN=5008;NS=2504;DP=16562;EAS_AF=0.5089;AMR_AF=0.2147;AFR_AF=0.5318;EUR_AF=0.1252;SAS_AF=0.3517;AA=A|||;VT=SNP
9	36036272	rs189109842	G	A	100	PASS	AC=22;AF=0.00439297;AN=5008;NS=2504;DP=15768;EAS_AF=0.002;AMR_AF=0.0014;AFR_AF=0.0008;EUR_AF=0.0089;SAS_AF=0.0092;AA=G|||;VT=SNP
9	36036356	rs12684312	C	T	100	PASS	AC=1832;AF=0.365815;AN=5008;NS=2504;DP=15050;EAS_AF=0.5089;AMR_AF=0.2147;AFR_AF=0.5303;EUR_AF=0.1252;SAS_AF=0.3507;AA=c|||;VT=SNP
9	36036390	rs6476512	A	T	100	PASS	AC=3591;AF=0.717053;AN=5008;NS=2504;DP=16715;EAS_AF=0.8304;AMR_AF=0.4841;AFR_AF=0.8593;EUR_AF=0.5348;SAS_AF=0.7607;AA=T|||;VT=SNP
9	36036550	rs10814324	A	G	100	PASS	AC=1832;AF=0.365815;AN=5008;NS=2504;DP=14390;EAS_AF=0.5089;AMR_AF=0.2147;AFR_AF=0.5303;EUR_AF=0.1252;SAS_AF=0.3507;AA=G|||;VT=SNP
9	36036594	rs10814325	T	C	100	PASS	AC=1832;AF=0.365815;AN=5008;NS=2504;DP=14692;EAS_AF=0.5089;AMR_AF=0.2147;AFR_AF=0.5303;EUR_AF=0.1252;SAS_AF=0.3507;AA=C|||;VT=SNP
9	36037065	rs201017437	G	T	100	PASS	AC=45;AF=0.00898562;AN=5008;NS=2504;DP=8150;EAS_AF=0;AMR_AF=0.0159;AFR_AF=0.0008;EUR_AF=0.0278;SAS_AF=0.0051;AA=G|||;VT=SNP;EX_TARGET
9	36037254	rs147433010	G	T	100	PASS	AC=22;AF=0.00439297;AN=5008;NS=2504;DP=10361;EAS_AF=0;AMR_AF=0.0086;AFR_AF=0.0015;EUR_AF=0.0119;SAS_AF=0.002;AA=G|||;VT=SNP
9	36037644	rs1324471	A	G	100	PASS	AC=1833;AF=0.366014;AN=5008;NS=2504;DP=17138;EAS_AF=0.5099;AMR_AF=0.2133;AFR_AF=0.5295;EUR_AF=0.1272;SAS_AF=0.3507;AA=G|||;VT=SNP
9	36037714	rs79829237	G	T	100	PASS	AC=126;AF=0.0251597;AN=5008;NS=2504;DP=18214;EAS_AF=0;AMR_AF=0.0576;AFR_AF=0.0015;EUR_AF=0.0785;SAS_AF=0.0051;AA=g|||;VT=SNP
9	36037914	rs74790512	G	A	100	PASS	AC=22;AF=0.00439297;AN=5008;NS=2504;DP=18315;EAS_AF=0.002;AMR_AF=0.0014;AFR_AF=0.0008;EUR_AF=0.0089;SAS_AF=0.0092;AA=G|||;VT=SNP
9	36038139	rs7039132	G	A	100	PASS	AC=811;AF=0.161941;AN=5008;NS=2504;DP=14948;EAS_AF=0.3353;AMR_AF=0.1585;AFR_AF=0.1256;EUR_AF=0.0825;SAS_AF=0.1166;AA=G|||;VT=SNP
9	36038269	rs77853158	C	G	100	PASS	AC=17;AF=0.00339457;AN=5008;NS=2504;DP=15896;EAS_AF=0;AMR_AF=0.0029;AFR_AF=0.0008;EUR_AF=0.0119;SAS_AF=0.002;AA=C|||;VT=SNP
9	36038361	rs7024649	T	C	100	PASS	AC=568;AF=0.113419;AN=5008;NS=2504;DP=18028;EAS_AF=0.1726;AMR_AF=0.036;AFR_AF=0.0809;EUR_AF=0.0467;SAS_AF=0.2198;AA=T|||;VT=SNP
9	36039763	rs7043906	A	T	100	PASS	AC=3133;AF=0.625599;AN=5008;NS=2504;DP=18441;EAS_AF=0.8006;AMR_AF=0.4669;AFR_AF=0.584;EUR_AF=0.5298;SAS_AF=0.7127;AA=T|||;VT=SNP
9	36039881	rs17468865	T	C	100	PASS	AC=118;AF=0.0235623;AN=5008;NS=2504;DP=17517;EAS_AF=0;AMR_AF=0.0403;AFR_AF=0.0038;EUR_AF=0.0795;SAS_AF=0.0051;AA=T|||;VT=SNP
9	36040001	rs7852590	G	A	100	PASS	AC=1290;AF=0.257588;AN=5008;NS=2504;DP=16299;EAS_AF=0.2917;AMR_AF=0.2522;AFR_AF=0.0522;EUR_AF=0.4006;SAS_AF=0.3569;AA=G|||;VT=SNP
9	36040115	rs10120834	T	C	100	PASS	AC=649;AF=0.129593;AN=5008;NS=2504;DP=19185;EAS_AF=0.2669;AMR_AF=0.1225;AFR_AF=0.0968;EUR_AF=0.0795;SAS_AF=0.089;AA=T|||;VT=SNP
9	36040571	rs4879949	G	C	100	PASS	AC=1290;AF=0.257588;AN=5008;NS=2504;DP=19858;EAS_AF=0.2917;AMR_AF=0.2536;AFR_AF=0.0522;EUR_AF=0.4006;SAS_AF=0.3558;AA=G|||;VT=SNP
9	36040603	rs12683983	G	T	100	PASS	AC=566;AF=0.113019;AN=5008;NS=2504;DP=19549;EAS_AF=0.1716;AMR_AF=0.036;AFR_AF=0.0809;EUR_AF=0.0457;SAS_AF=0.2198;AA=G|||;VT=SNP
9	36040713	rs10972705	G	A	100	PASS	AC=649;AF=0.129593;AN=5008;NS=2504;DP=18081;EAS_AF=0.2659;AMR_AF=0.1225;AFR_AF=0.0968;EUR_AF=0.0795;SAS_AF=0.09;AA=G|||;VT=SNP
9	36042001	rs13440428	A	C	100	PASS	AC=649;AF=0.129593;AN=5008;NS=2504;DP=17560;EAS_AF=0.2659;AMR_AF=0.1225;AFR_AF=0.0968;EUR_AF=0.0795;SAS_AF=0.09;AA=A|||;VT=SNP
9	36042029	rs144038705	T	C	100	PASS	AC=37;AF=0.00738818;AN=5008;NS=2504;DP=16894;EAS_AF=0.001;AMR_AF=0.0331;AFR_AF=0;EUR_AF=0.0119;SAS_AF=0.001;AA=T|||;VT=SNP
9	36042100	rs7033220	A	G	100	PASS	AC=3135;AF=0.625998;AN=5008;NS=2504;DP=15917;EAS_AF=0.8026;AMR_AF=0.4683;AFR_AF=0.584;EUR_AF=0.5288;SAS_AF=0.7127;AA=G|||;VT=SNP
9	36042359	rs6476513	T	C	100	PASS	AC=3135;AF=0.625998;AN=5008;NS=2504;DP=19106;EAS_AF=0.8026;AMR_AF=0.4683;AFR_AF=0.584;EUR_AF=0.5288;SAS_AF=0.7127;AA=C|||;VT=SNP
9	36042481	rs13440127	C	T	100	PASS	AC=653;AF=0.130391;AN=5008;NS=2504;DP=16454;EAS_AF=0.2669;AMR_AF=0.1254;AFR_AF=0.0968;EUR_AF=0.0795;SAS_AF=0.091;AA=C|||;VT=SNP
9	36044139	rs1830821	C	T	100	PASS	AC=1189;AF=0.23742;AN=5008;NS=2504;DP=18998;EAS_AF=0.2421;AMR_AF=0.0922;AFR_AF=0.4327;EUR_AF=0.0487;SAS_AF=0.2658;AA=T|||;VT=SNP
9	36044914	rs79349303	A	G	100	PASS	AC=22;AF=0.00439297;AN=5008;NS=2504;DP=20172;EAS_AF=0;AMR_AF=0.0072;AFR_AF=0.0008;EUR_AF=0.0129;SAS_AF=0.0031;AA=A|||;VT=SNP
9	36044943	rs150215077	G	C	100	PASS	AC=9;AF=0.00179712;AN=5008;NS=2504;DP=19603;EAS_AF=0;AMR_AF=0.0043;AFR_AF=0;EUR_AF=0.006;SAS_AF=0;AA=G|||;VT=SNP
9	36045016	rs10121944	G	A	100	PASS	AC=649;AF=0.129593;AN=5008;NS=2504;DP=19762;EAS_AF=0.2659;AMR_AF=0.1225;AFR_AF=0.0968;EUR_AF=0.0795;SAS_AF=0.09;AA=G|||;VT=SNP
9	36046596	rs6476514	A	G	100	PASS	AC=3137;AF=0.626398;AN=5008;NS=2504;DP=16116;EAS_AF=0.8026;AMR_AF=0.4683;AFR_AF=0.5847;EUR_AF=0.5288;SAS_AF=0.7137;AA=A|||;VT=SNP
9	36047286	rs6476515	C	G	100	PASS	AC=3582;AF=0.715256;AN=5008;NS=2504;DP=19185;EAS_AF=0.8304;AMR_AF=0.4827;AFR_AF=0.8585;EUR_AF=0.5288;SAS_AF=0.7597;AA=G|||;VT=SNP
9	36048909	rs1408465	T	C	100	PASS	AC=3156;AF=0.630192;AN=5008;NS=2504;DP=18063;EAS_AF=0.8026;AMR_AF=0.4683;AFR_AF=0.5998;EUR_AF=0.5288;SAS_AF=0.7127;AA=C|||;VT=SNP
9	36049514	rs62543605	G	A	100	PASS	AC=525;AF=0.104832;AN=5008;NS=2504;DP=20245;EAS_AF=0.1101;AMR_AF=0.2781;AFR_AF=0.0061;EUR_AF=0.1103;SAS_AF=0.1043;AA=g|||;VT=SNP
9	36050076	rs7858124	T	C	100	PASS	AC=2487;AF=0.496605;AN=5008;NS=2504;DP=17402;EAS_AF=0.5367;AMR_AF=0.3458;AFR_AF=0.4879;EUR_AF=0.4493;SAS_AF=0.6227;AA=C|||;VT=SNP
9	36050506	rs1324457	T	G	100	PASS	AC=2530;AF=0.505192;AN=5008;NS=2504;DP=17863;EAS_AF=0.5804;AMR_AF=0.3631;AFR_AF=0.469;EUR_AF=0.4394;SAS_AF=0.6452;AA=G|||;VT=SNP
9	36050773	rs10972709	C	T	100	PASS	AC=569;AF=0.113618;AN=5008;NS=2504;DP=18240;EAS_AF=0.1726;AMR_AF=0.036;AFR_AF=0.0825;EUR_AF=0.0457;SAS_AF=0.2198;AA=C|||;VT=SNP
9	36051379	rs117703704	A	G	100	PASS	AC=12;AF=0.00239617;AN=5008;NS=2504;DP=19841;EAS_AF=0.001;AMR_AF=0;AFR_AF=0;EUR_AF=0.008;SAS_AF=0.0031;AA=a|||;VT=SNP
9	36051603	rs10972710	G	A	100	PASS	AC=1176;AF=0.234824;AN=5008;NS=2504;DP=21398;EAS_AF=0.2421;AMR_AF=0.0908;AFR_AF=0.4228;EUR_AF=0.0497;SAS_AF=0.2658;AA=A|||;VT=SNP
9	36054392	rs6476516	C	G	100	PASS	AC=3134;AF=0.625799;AN=5008;NS=2504;DP=17045;EAS_AF=0.8026;AMR_AF=0.4683;AFR_AF=0.584;EUR_AF=0.5288;SAS_AF=0.7117;AA=G|||;VT=SNP
9	36055263	rs72729491	A	G	100	PASS	AC=26;AF=0.00519169;AN=5008;NS=2504;DP=15951;EAS_AF=0;AMR_AF=0.0072;AFR_AF=0.0008;EUR_AF=0.0169;SAS_AF=0.0031;AA=A|||;VT=SNP
9	36055469	rs75089664	C	G	100	PASS	AC=114;AF=0.0227636;AN=5008;NS=2504;DP=17375;EAS_AF=0;AMR_AF=0.0389;AFR_AF=0.0038;EUR_AF=0.0765;SAS_AF=0.0051;AA=C|||;VT=SNP
9	36055946	rs1535910	C	T	100	PASS	AC=3132;AF=0.625399;AN=5008;NS=2504;DP=17708;EAS_AF=0.8016;AMR_AF=0.4683;AFR_AF=0.5832;EUR_AF=0.5288;SAS_AF=0.7117;AA=T|||;VT=SNP
9	36056199	rs7040379	A	G	100	PASS	AC=520;AF=0.103834;AN=5008;NS=2504;DP=14723;EAS_AF=0.1736;AMR_AF=0.0346;AFR_AF=0.0454;EUR_AF=0.0457;SAS_AF=0.2198;AA=A|||;VT=SNP
9	36058750	rs78323948	A	G	100	PASS	AC=650;AF=0.129792;AN=5008;NS=2504;DP=8751;EAS_AF=0.2669;AMR_AF=0.1225;AFR_AF=0.0968;EUR_AF=0.0795;SAS_AF=0.09;AA=A|||;VT=SNP
9	36058816	rs71521299	T	G	100	PASS	AC=28;AF=0.00559105;AN=5008;NS=2504;DP=7436;EAS_AF=0;AMR_AF=0.0101;AFR_AF=0.0008;EUR_AF=0.0159;SAS_AF=0.0041;AA=T|||;VT=SNP;EX_TARGET
9	36060451	rs7035468	G	A	100	PASS	AC=2482;AF=0.495607;AN=5008;NS=2504;DP=19883;EAS_AF=0.5347;AMR_AF=0.3458;AFR_AF=0.4864;EUR_AF=0.4493;SAS_AF=0.6217;AA=A|||;VT=SNP
9	36060765	rs117871812	A	C	100	PASS	AC=11;AF=0.00219649;AN=5008;NS=2504;DP=19711;EAS_AF=0;AMR_AF=0;AFR_AF=0;EUR_AF=0.008;SAS_AF=0.0031;AA=A|||;VT=SNP
9	36061222	rs12683938	T	C	100	PASS	AC=1193;AF=0.238219;AN=5008;NS=2504;DP=15683;EAS_AF=0.244;AMR_AF=0.0937;AFR_AF=0.4334;EUR_AF=0.0487;SAS_AF=0.2658;AA=C|||;VT=SNP
9	36062208	rs13292397	G	T	100	PASS	AC=704;AF=0.140575;AN=5008;NS=2504;DP=13773;EAS_AF=0.1736;AMR_AF=0.0461;AFR_AF=0.1785;EUR_AF=0.0457;SAS_AF=0.2198;AA=G|||;VT=SNP
9	36062653	rs62543608	T	G	100	PASS	AC=1317;AF=0.262979;AN=5008;NS=2504;DP=18130;EAS_AF=0.2937;AMR_AF=0.2536;AFR_AF=0.0703;EUR_AF=0.4006;SAS_AF=0.3569;AA=T|||;VT=SNP
9	36062864	rs13293492	G	A	100	PASS	AC=568;AF=0.113419;AN=5008;NS=2504;DP=17081;EAS_AF=0.1736;AMR_AF=0.036;AFR_AF=0.0809;EUR_AF=0.0457;SAS_AF=0.2198;AA=g|||;VT=SNP
9	36063688	rs10814326	A	G	100	PASS	AC=1318;AF=0.263179;AN=5008;NS=2504;DP=21421;EAS_AF=0.2937;AMR_AF=0.2536;AFR_AF=0.0696;EUR_AF=0.4006;SAS_AF=0.3589;AA=A|||;VT=SNP
9	36063743	rs942478	C	G	100	PASS	AC=4306;AF=0.859824;AN=5008;NS=2504;DP=22239;EAS_AF=0.7351;AMR_AF=0.8689;AFR_AF=0.8585;EUR_AF=0.9294;SAS_AF=0.9121;AA=G|||;VT=SNP
9	36065107	rs2093878	G	A	100	PASS	AC=3156;AF=0.630192;AN=5008;NS=2504;DP=14691;EAS_AF=0.8016;AMR_AF=0.4683;AFR_AF=0.6006;EUR_AF=0.5288;SAS_AF=0.7127;AA=A|||;VT=SNP
9	36066220	rs1408469	A	C	100	PASS	AC=1315;AF=0.26258;AN=5008;NS=2504;DP=16949;EAS_AF=0.2937;AMR_AF=0.2536;AFR_AF=0.0696;EUR_AF=0.4006;SAS_AF=0.3558;AA=A|||;VT=SNP
9	36066272	rs28708812	T	C	100	PASS	AC=650;AF=0.129792;AN=5008;NS=2504;DP=18185;EAS_AF=0.2659;AMR_AF=0.1225;AFR_AF=0.0968;EUR_AF=0.0795;SAS_AF=0.091;AA=T|||;VT=SNP
9	36066385	rs6476519	A	G	100	PASS	AC=1037;AF=0.207069;AN=5008;NS=2504;DP=18425;EAS_AF=0.2431;AMR_AF=0.0865;AFR_AF=0.3328;EUR_AF=0.0487;SAS_AF=0.2485;AA=A|||;VT=SNP
9	36066899	rs2274143	T	C	100	PASS	AC=655;AF=0.130791;AN=5008;NS=2504;DP=18823;EAS_AF=0.2669;AMR_AF=0.1225;AFR_AF=0.0998;EUR_AF=0.0795;SAS_AF=0.091;AA=T|||;VT=SNP
9	36067305	rs10738956	A	G	100	PASS	AC=3582;AF=0.715256;AN=5008;NS=2504;DP=16897;EAS_AF=0.8313;AMR_AF=0.4827;AFR_AF=0.8585;EUR_AF=0.5288;SAS_AF=0.7587;AA=G|||;VT=SNP
9	36068575	rs7866368	A	G	100	PASS	AC=1191;AF=0.237819;AN=5008;NS=2504;DP=20812;EAS_AF=0.2431;AMR_AF=0.0937;AFR_AF=0.4327;EUR_AF=0.0487;SAS_AF=0.2658;AA=G|||;VT=SNP
9	36068799	rs116872374	G	C	100	PASS	AC=11;AF=0.00219649;AN=5008;NS=2504;DP=20292;EAS_AF=0;AMR_AF=0;AFR_AF=0;EUR_AF=0.008;SAS_AF=0.0031;AA=G|||;VT=SNP
9	36068904	rs28431890	A	T	100	PASS	AC=639;AF=0.127596;AN=5008;NS=2504;DP=19528;EAS_AF=0.2659;AMR_AF=0.1225;AFR_AF=0.0968;EUR_AF=0.0716;SAS_AF=0.0879;AA=A|||;VT=SNP
9	36069623	rs79792936	C	A	100	PASS	AC=234;AF=0.0467252;AN=5008;NS=2504;DP=18396;EAS_AF=0.1081;AMR_AF=0.0951;AFR_AF=0.0008;EUR_AF=0.0139;SAS_AF=0.045;AA=C|||;VT=SNP
9	36069690	rs10972714	A	G	100	PASS	AC=703;AF=0.140375;AN=5008;NS=2504;DP=17091;EAS_AF=0.1736;AMR_AF=0.0461;AFR_AF=0.1785;EUR_AF=0.0457;SAS_AF=0.2188;AA=A|||;VT=SNP
9	36069888	rs12346729	C	T	100	PASS	AC=655;AF=0.130791;AN=5008;NS=2504;DP=18917;EAS_AF=0.2659;AMR_AF=0.1239;AFR_AF=0.0991;EUR_AF=0.0795;SAS_AF=0.092;AA=C|||;VT=SNP
9	36069960	rs10972715	G	A	100	PASS	AC=568;AF=0.113419;AN=5008;NS=2504;DP=18783;EAS_AF=0.1726;AMR_AF=0.0375;AFR_AF=0.0809;EUR_AF=0.0457;SAS_AF=0.2198;AA=G|||;VT=SNP
9	36069996	rs10972716	G	T	100	PASS	AC=1189;AF=0.23742;AN=5008;NS=2504;DP=18310;EAS_AF=0.2421;AMR_AF=0.0937;AFR_AF=0.4319;EUR_AF=0.0487;SAS_AF=0.2658;AA=T|||;VT=SNP
9	36070025	rs10738957	G	T	100	PASS	AC=3132;AF=0.625399;AN=5008;NS=2504;DP=18514;EAS_AF=0.8016;AMR_AF=0.4683;AFR_AF=0.584;EUR_AF=0.5288;SAS_AF=0.7106;AA=T|||;VT=SNP
9	36070280	rs7852424	A	G	100	PASS	AC=1190;AF=0.23762;AN=5008;NS=2504;DP=16650;EAS_AF=0.2421;AMR_AF=0.0937;AFR_AF=0.4319;EUR_AF=0.0487;SAS_AF=0.2669;AA=G|||;VT=SNP
9	36070299	rs7852637	C	T	100	PASS	AC=3134;AF=0.625799;AN=5008;NS=2504;DP=16335;EAS_AF=0.8016;AMR_AF=0.4683;AFR_AF=0.584;EUR_AF=0.5288;SAS_AF=0.7127;AA=T|||;VT=SNP
9	36070727	rs10972717	G	A	100	PASS	AC=473;AF=0.0944489;AN=5008;NS=2504;DP=19079;EAS_AF=0.1726;AMR_AF=0.0288;AFR_AF=0.0129;EUR_AF=0.0467;SAS_AF=0.2198;AA=G|||;VT=SNP
9	36071275	rs62543609	G	A	100	PASS	AC=119;AF=0.023762;AN=5008;NS=2504;DP=18430;EAS_AF=0;AMR_AF=0.0317;AFR_AF=0.0023;EUR_AF=0.0557;SAS_AF=0.0389;AA=G|||;VT=SNP
9	36072109	rs142107636	T	C	100	PASS	AC=33;AF=0.00658946;AN=5008;NS=2504;DP=16806;EAS_AF=0;AMR_AF=0.0058;AFR_AF=0.0008;EUR_AF=0.0189;SAS_AF=0.0092;AA=T|||;VT=SNP
9	36074179	rs4144607	C	T	100	PASS	AC=3133;AF=0.625599;AN=5008;NS=2504;DP=21157;EAS_AF=0.8026;AMR_AF=0.4683;AFR_AF=0.5832;EUR_AF=0.5288;SAS_AF=0.7117;AA=T|||;VT=SNP
9	36075435	rs942477	A	G	100	PASS	AC=1314;AF=0.26238;AN=5008;NS=2504;DP=20164;EAS_AF=0.2937;AMR_AF=0.2522;AFR_AF=0.0696;EUR_AF=0.4006;SAS_AF=0.3558;AA=A|||;VT=SNP
9	36076116	rs1951927	C	T	100	PASS	AC=1291;AF=0.257788;AN=5008;NS=2504;DP=18054;EAS_AF=0.2937;AMR_AF=0.2522;AFR_AF=0.0522;EUR_AF=0.4006;SAS_AF=0.3558;AA=C|||;VT=SNP
9	36076339	rs10453202	C	T	100	PASS	AC=653;AF=0.130391;AN=5008;NS=2504;DP=19263;EAS_AF=0.2659;AMR_AF=0.1225;AFR_AF=0.0991;EUR_AF=0.0795;SAS_AF=0.091;AA=C|||;VT=SNP
9	36077304	rs75370663	A	G	100	PASS	AC=67;AF=0.0133786;AN=5008;NS=2504;DP=20296;EAS_AF=0;AMR_AF=0.0173;AFR_AF=0.0038;EUR_AF=0.0408;SAS_AF=0.0092;AA=A|||;VT=SNP
9	36077361	rs75710619	A	G	100	PASS	AC=654;AF=0.130591;AN=5008;NS=2504;DP=20294;EAS_AF=0.2669;AMR_AF=0.1225;AFR_AF=0.0991;EUR_AF=0.0795;SAS_AF=0.091;AA=A|||;VT=SNP
9	36077871	rs1324465	T	C	100	PASS	AC=3581;AF=0.715056;AN=5008;NS=2504;DP=15080;EAS_AF=0.8304;AMR_AF=0.4827;AFR_AF=0.8585;EUR_AF=0.5288;SAS_AF=0.7587;AA=C|||;VT=SNP
9	36078085	rs6476520	C	A	100	PASS	AC=3134;AF=0.625799;AN=5008;NS=2504;DP=15739;EAS_AF=0.8016;AMR_AF=0.4683;AFR_AF=0.584;EUR_AF=0.5288;SAS_AF=0.7127;AA=A|||;VT=SNP
9	36078769	rs150634032	G	T	100	PASS	AC=53;AF=0.0105831;AN=5008;NS=2504;DP=16601;EAS_AF=0.0079;AMR_AF=0.0029;AFR_AF=0.0023;EUR_AF=0.0129;SAS_AF=0.0276;AA=G|||;VT=SNP
9	36079716	rs117289836	G	T	100	PASS	AC=11;AF=0.00219649;AN=5008;NS=2504;DP=18558;EAS_AF=0;AMR_AF=0;AFR_AF=0;EUR_AF=0.008;SAS_AF=0.0031;AA=G|||;VT=SNP
9	36081331	rs7846877	A	G	100	PASS	AC=3582;AF=0.715256;AN=5008;NS=2504;DP=22205;EAS_AF=0.8304;AMR_AF=0.4827;AFR_AF=0.8585;EUR_AF=0.5298;SAS_AF=0.7587;AA=G|||;VT=SNP
9	36081602	rs61587746	A	G	100	PASS	AC=669;AF=0.133586;AN=5008;NS=2504;DP=19425;EAS_AF=0.2669;AMR_AF=0.1225;AFR_AF=0.1104;EUR_AF=0.0795;SAS_AF=0.091;AA=A|||;VT=SNP
9	36082415	rs146662802	C	T	100	PASS	AC=14;AF=0.00279553;AN=5008;NS=2504;DP=15421;EAS_AF=0;AMR_AF=0.0058;AFR_AF=0;EUR_AF=0.0099;SAS_AF=0;AA=C|||;VT=SNP
9	36082566	rs76526329	C	T	100	PASS	AC=33;AF=0.00658946;AN=5008;NS=2504;DP=15457;EAS_AF=0;AMR_AF=0.0115;AFR_AF=0.0023;EUR_AF=0.0209;SAS_AF=0.001;AA=C|||;VT=SNP
9	36082619	rs6476522	A	G	100	PASS	AC=2484;AF=0.496006;AN=5008;NS=2504;DP=15645;EAS_AF=0.5357;AMR_AF=0.3458;AFR_AF=0.4871;EUR_AF=0.4493;SAS_AF=0.6217;AA=G|||;VT=SNP
9	36083666	rs7871153	T	C	100	PASS	AC=1038;AF=0.207268;AN=5008;NS=2504;DP=18720;EAS_AF=0.2431;AMR_AF=0.0865;AFR_AF=0.3336;EUR_AF=0.0487;SAS_AF=0.2485;AA=T|||;VT=SNP
9	36085307	rs16932906	C	T	100	PASS	AC=650;AF=0.129792;AN=5008;NS=2504;DP=15925;EAS_AF=0.2659;AMR_AF=0.1225;AFR_AF=0.0968;EUR_AF=0.0795;SAS_AF=0.091;AA=C|||;VT=SNP
9	36085563	rs10814327	T	A	100	PASS	AC=3118;AF=0.622604;AN=5008;NS=2504;DP=14271;EAS_AF=0.8016;AMR_AF=0.4654;AFR_AF=0.5779;EUR_AF=0.5308;SAS_AF=0.7045;AA=T|||;VT=SNP
9	36085871	rs149920089	G	A	100	PASS	AC=36;AF=0.0071885;AN=5008;NS=2504;DP=17740;EAS_AF=0;AMR_AF=0.0187;AFR_AF=0.003;EUR_AF=0.0179;SAS_AF=0.001;AA=G|||;VT=SNP
9	36085882	rs41277083	C	T	100	PASS	AC=181;AF=0.0361422;AN=5008;NS=2504;DP=17838;EAS_AF=0.123;AMR_AF=0.0144;AFR_AF=0.0008;EUR_AF=0.0288;SAS_AF=0.0174;AA=C|||;VT=SNP
9	36086201	rs12001296	T	G	100	PASS	AC=651;AF=0.129992;AN=5008;NS=2504;DP=21363;EAS_AF=0.2669;AMR_AF=0.1225;AFR_AF=0.0968;EUR_AF=0.0795;SAS_AF=0.091;AA=T|||;VT=SNP
9	36086757	rs141046592	G	A	100	PASS	AC=20;AF=0.00399361;AN=5008;NS=2504;DP=20568;EAS_AF=0;AMR_AF=0.0043;AFR_AF=0;EUR_AF=0.0159;SAS_AF=0.001;AA=G|||;VT=SNP
9	36087236	rs141679832	C	T	100	PASS	AC=18;AF=0.00359425;AN=5008;NS=2504;DP=25521;EAS_AF=0;AMR_AF=0.0029;AFR_AF=0.0015;EUR_AF=0.0139;SAS_AF=0;AA=C|||;VT=SNP
9	36087290	rs7871633	A	G	100	PASS	AC=3135;AF=0.625998;AN=5008;NS=2504;DP=21716;EAS_AF=0.8026;AMR_AF=0.4669;AFR_AF=0.5847;EUR_AF=0.5278;SAS_AF=0.7137;AA=a|||;VT=SNP
9	36087876	rs16932912	G	A	100	PASS	AC=649;AF=0.129593;AN=5008;NS=2504;DP=18567;EAS_AF=0.2659;AMR_AF=0.1225;AFR_AF=0.0968;EUR_AF=0.0785;SAS_AF=0.091;AA=G|||;VT=SNP;EX_TARGET
9	36088377	rs10511927	A	G	100	PASS	AC=651;AF=0.129992;AN=5008;NS=2504;DP=19044;EAS_AF=0.2659;AMR_AF=0.1225;AFR_AF=0.0976;EUR_AF=0.0795;SAS_AF=0.091;AA=A|||;VT=SNP
9	36088648	rs4879951	C	G	100	PASS	AC=1290;AF=0.257588;AN=5008;NS=2504;DP=18877;EAS_AF=0.2937;AMR_AF=0.2522;AFR_AF=0.0522;EUR_AF=0.4006;SAS_AF=0.3548;AA=C|||;VT=SNP
9	36088850	rs142661409	A	G	100	PASS	AC=34;AF=0.00678914;AN=5008;NS=2504;DP=14238;EAS_AF=0;AMR_AF=0.0159;AFR_AF=0.0121;EUR_AF=0.007;SAS_AF=0;AA=A|||;VT=SNP
9	36089553	rs143293292	G	A	100	PASS	AC=26;AF=0.00519169;AN=5008;NS=2504;DP=17904;EAS_AF=0;AMR_AF=0.0029;AFR_AF=0.0008;EUR_AF=0.0149;SAS_AF=0.0082;AA=G|||;VT=SNP
9	36090630	rs10972719	A	G	100	PASS	AC=567;AF=0.113219;AN=5008;NS=2504;DP=16403;EAS_AF=0.1726;AMR_AF=0.036;AFR_AF=0.0809;EUR_AF=0.0457;SAS_AF=0.2198;AA=A|||;VT=SNP
9	36090803	rs7862798	A	G	100	PASS	AC=2482;AF=0.495607;AN=5008;NS=2504;DP=16172;EAS_AF=0.5367;AMR_AF=0.3444;AFR_AF=0.4864;EUR_AF=0.4493;SAS_AF=0.6207;AA=G|||;VT=SNP
9	36091133	rs12235235	G	A	100	PASS	AC=568;AF=0.113419;AN=5008;NS=2504;DP=16145;EAS_AF=0.1736;AMR_AF=0.036;AFR_AF=0.0809;EUR_AF=0.0457;SAS_AF=0.2198;AA=G|||;VT=SNP;EX_TARGET
9	36092024	rs1998622	G	A	100	PASS	AC=567;AF=0.113219;AN=5008;NS=2504;DP=18611;EAS_AF=0.1726;AMR_AF=0.036;AFR_AF=0.0809;EUR_AF=0.0457;SAS_AF=0.2198;AA=G|||;VT=SNP
9	36092455	rs11788454	G	A	100	PASS	AC=1292;AF=0.257987;AN=5008;NS=2504;DP=14097;EAS_AF=0.2937;AMR_AF=0.2536;AFR_AF=0.053;EUR_AF=0.3996;SAS_AF=0.3558;AA=g|||;VT=SNP
9	36092907	rs80069543	G	A	100	PASS	AC=12;AF=0.00239617;AN=5008;NS=2504;DP=19165;EAS_AF=0;AMR_AF=0.0014;AFR_AF=0.0008;EUR_AF=0.0089;SAS_AF=0.001;AA=G|||;VT=SNP
9	36092984	rs10972720	A	G	100	PASS	AC=567;AF=0.113219;AN=5008;NS=2504;DP=20796;EAS_AF=0.1726;AMR_AF=0.036;AFR_AF=0.0809;EUR_AF=0.0457;SAS_AF=0.2198;AA=A|||;VT=SNP
9	36093101	rs1408468	T	C	100	PASS	AC=1292;AF=0.257987;AN=5008;NS=2504;DP=19976;EAS_AF=0.2937;AMR_AF=0.2536;AFR_AF=0.053;EUR_AF=0.4006;SAS_AF=0.3548;AA=T|||;VT=SNP
9	36093509	rs10972721	T	A	100	PASS	AC=1292;AF=0.257987;AN=5008;NS=2504;DP=17476;EAS_AF=0.2937;AMR_AF=0.2536;AFR_AF=0.053;EUR_AF=0.4006;SAS_AF=0.3548;AA=T|||;VT=SNP
9	36093551	rs10122295	A	C	100	PASS	AC=649;AF=0.129593;AN=5008;NS=2504;DP=17666;EAS_AF=0.2659;AMR_AF=0.1225;AFR_AF=0.0968;EUR_AF=0.0785;SAS_AF=0.091;AA=A|||;VT=SNP
9	36095505	rs4879952	G	A	100	PASS	AC=1000;AF=0.199681;AN=5008;NS=2504;DP=19233;EAS_AF=0.2927;AMR_AF=0.183;AFR_AF=0.0151;EUR_AF=0.2634;SAS_AF=0.2996;AA=G|||;VT=SNP
9	36095996	rs11534200	C	T	100	PASS	AC=1271;AF=0.253794;AN=5008;NS=2504;DP=14891;EAS_AF=0.2937;AMR_AF=0.2522;AFR_AF=0.0522;EUR_AF=0.4006;SAS_AF=0.3354;AA=C|||;VT=SNP
9	36096119	rs2381437	G	A	100	PASS	AC=3130;AF=0.625;AN=5008;NS=2504;DP=13588;EAS_AF=0.7996;AMR_AF=0.4683;AFR_AF=0.584;EUR_AF=0.5278;SAS_AF=0.7117;AA=A|||;VT=SNP
9	36096120	rs144496584	G	C	100	PASS	AC=48;AF=0.00958466;AN=5008;NS=2504;DP=13616;EAS_AF=0;AMR_AF=0.0144;AFR_AF=0;EUR_AF=0.0378;SAS_AF=0;AA=G|||;VT=SNP
9	36097136	rs2147380	C	T	100	PASS	AC=1850;AF=0.369409;AN=5008;NS=2504;DP=15668;EAS_AF=0.1865;AMR_AF=0.5375;AFR_AF=0.3631;EUR_AF=0.5179;SAS_AF=0.2945;AA=C|||;VT=SNP
9	36097762	rs7862699	G	A	100	PASS	AC=1216;AF=0.242812;AN=5008;NS=2504;DP=21544;EAS_AF=0.2748;AMR_AF=0.196;AFR_AF=0.3086;EUR_AF=0.1342;SAS_AF=0.2658;AA=A|||;VT=SNP
9	36099150	rs4878638	A	G	100	PASS	AC=3286;AF=0.65615;AN=5008;NS=2504;DP=17338;EAS_AF=0.7093;AMR_AF=0.5014;AFR_AF=0.7806;EUR_AF=0.5169;SAS_AF=0.6861;AA=G|||;VT=SNP
9	36099399	rs4878639	T	C	100	PASS	AC=997;AF=0.199081;AN=5008;NS=2504;DP=18661;EAS_AF=0.3056;AMR_AF=0.1787;AFR_AF=0.0144;EUR_AF=0.2604;SAS_AF=0.2904;AA=T|||;VT=SNP
9	36099871	rs6476527	T	C	100	PASS	AC=3098;AF=0.61861;AN=5008;NS=2504;DP=19347;EAS_AF=0.7073;AMR_AF=0.4928;AFR_AF=0.6415;EUR_AF=0.5189;SAS_AF=0.6881;AA=C|||;VT=SNP
9	36099880	rs12346749	G	T	100	PASS	AC=688;AF=0.13738;AN=5008;NS=2504;DP=19473;EAS_AF=0.25;AMR_AF=0.1556;AFR_AF=0.1006;EUR_AF=0.0835;SAS_AF=0.1135;AA=G|||;VT=SNP
9	36100715	rs186810166	C	T	100	PASS	AC=22;AF=0.00439297;AN=5008;NS=2504;DP=17367;EAS_AF=0;AMR_AF=0.0115;AFR_AF=0;EUR_AF=0.0139;SAS_AF=0;AA=C|||;VT=SNP
9	36100875	rs117305677	C	T	100	PASS	AC=16;AF=0.00319489;AN=5008;NS=2504;DP=21081;EAS_AF=0;AMR_AF=0.0014;AFR_AF=0.0008;EUR_AF=0.0089;SAS_AF=0.0051;AA=C|||;VT=SNP
9	36101017	rs112917429	G	A	100	PASS	AC=570;AF=0.113818;AN=5008;NS=2504;DP=16893;EAS_AF=0.0992;AMR_AF=0.1023;AFR_AF=0.0091;EUR_AF=0.1849;SAS_AF=0.2055;AA=G|||;VT=SNP
9	36101194	rs151099145	C	T	100	PASS	AC=44;AF=0.00878594;AN=5008;NS=2504;DP=17870;EAS_AF=0;AMR_AF=0.0202;AFR_AF=0;EUR_AF=0.0278;SAS_AF=0.002;AA=C|||;VT=SNP
9	36101562	rs7029444	G	A	100	PASS	AC=602;AF=0.120208;AN=5008;NS=2504;DP=19702;EAS_AF=0.1498;AMR_AF=0.072;AFR_AF=0.09;EUR_AF=0.0716;SAS_AF=0.2147;AA=G|||;VT=SNP
9	36101623	rs1886336	T	C	100	PASS	AC=894;AF=0.178514;AN=5008;NS=2504;DP=20194;EAS_AF=0.1498;AMR_AF=0.0821;AFR_AF=0.3026;EUR_AF=0.0716;SAS_AF=0.2188;AA=T|||;VT=SNP
9	36102869	rs150117280	C	T	100	PASS	AC=77;AF=0.0153754;AN=5008;NS=2504;DP=15566;EAS_AF=0.002;AMR_AF=0.0173;AFR_AF=0.0008;EUR_AF=0.0209;SAS_AF=0.0419;AA=C|||;VT=SNP
9	36103134	rs34551115	A	G	100	PASS	AC=121;AF=0.0241613;AN=5008;NS=2504;DP=17172;EAS_AF=0;AMR_AF=0.0548;AFR_AF=0.0015;EUR_AF=0.0755;SAS_AF=0.0051;AA=A|||;VT=SNP
9	36105264	rs11788747	A	G	100	PASS	AC=1279;AF=0.255391;AN=5008;NS=2504;DP=18176;EAS_AF=0.3075;AMR_AF=0.2464;AFR_AF=0.0469;EUR_AF=0.3907;SAS_AF=0.3507;AA=A|||;VT=SNP;EX_TARGET
9	36106123	rs35178345	C	T	100	PASS	AC=251;AF=0.0501198;AN=5008;NS=2504;DP=10419;EAS_AF=0.0347;AMR_AF=0.0735;AFR_AF=0.0144;EUR_AF=0.0944;SAS_AF=0.0521;AA=C|||;VT=SNP
9	36109947	rs10972726	C	A	100	PASS	AC=1231;AF=0.245807;AN=5008;NS=2504;DP=21814;EAS_AF=0.3056;AMR_AF=0.2378;AFR_AF=0.0469;EUR_AF=0.3628;SAS_AF=0.3384;AA=C|||;VT=SNP;EX_TARGET
9	36110063	rs10972727	T	A	100	PASS	AC=1232;AF=0.246006;AN=5008;NS=2504;DP=18159;EAS_AF=0.3056;AMR_AF=0.2378;AFR_AF=0.0469;EUR_AF=0.3638;SAS_AF=0.3384;AA=T|||;VT=SNP;EX_TARGET
9	36110137	rs10972728	C	A	100	PASS	AC=1232;AF=0.246006;AN=5008;NS=2504;DP=19153;EAS_AF=0.3056;AMR_AF=0.2378;AFR_AF=0.0469;EUR_AF=0.3638;SAS_AF=0.3384;AA=C|||;VT=SNP
9	36110806	rs10758344	C	T	100	PASS	AC=497;AF=0.0992412;AN=5008;NS=2504;DP=16368;EAS_AF=0.1508;AMR_AF=0.0605;AFR_AF=0.0151;EUR_AF=0.0716;SAS_AF=0.2157;AA=C|||;VT=SNP
9	36111664	rs62543615	T	G	100	PASS	AC=555;AF=0.110823;AN=5008;NS=2504;DP=16482;EAS_AF=0.1468;AMR_AF=0.2435;AFR_AF=0.0061;EUR_AF=0.1382;SAS_AF=0.093;AA=T|||;VT=SNP
9	36111752	rs35040536	A	G	100	PASS	AC=345;AF=0.0688898;AN=5008;NS=2504;DP=17966;EAS_AF=0.0357;AMR_AF=0.0821;AFR_AF=0.0772;EUR_AF=0.0954;SAS_AF=0.0552;AA=A|||;VT=SNP
9	36111917	rs7044931	T	C	100	PASS	AC=688;AF=0.13738;AN=5008;NS=2504;DP=13586;EAS_AF=0.251;AMR_AF=0.1556;AFR_AF=0.1021;EUR_AF=0.0835;SAS_AF=0.1104;AA=T|||;VT=SNP
9	36113712	rs13283904	C	T	100	PASS	AC=297;AF=0.0593051;AN=5008;NS=2504;DP=15184;EAS_AF=0.0347;AMR_AF=0.0778;AFR_AF=0.0461;EUR_AF=0.0954;SAS_AF=0.0521;AA=C|||;VT=SNP
9	36115185	rs10972731	G	A	100	PASS	AC=1227;AF=0.245008;AN=5008;NS=2504;DP=12603;EAS_AF=0.3056;AMR_AF=0.232;AFR_AF=0.0469;EUR_AF=0.3628;SAS_AF=0.3384;AA=G|||;VT=SNP
9	36115821	rs6476528	C	T	100	PASS	AC=3326;AF=0.664137;AN=5008;NS=2504;DP=14656;EAS_AF=0.7411;AMR_AF=0.5663;AFR_AF=0.6407;EUR_AF=0.6123;SAS_AF=0.7393;AA=T|||;VT=SNP
9	36116440	rs7847459	G	A	100	PASS	AC=3330;AF=0.664936;AN=5008;NS=2504;DP=18093;EAS_AF=0.7421;AMR_AF=0.5663;AFR_AF=0.643;EUR_AF=0.6123;SAS_AF=0.7393;AA=A|||;VT=SNP
9	36116775	rs72729495	G	A	100	PASS	AC=30;AF=0.00599042;AN=5008;NS=2504;DP=21333;EAS_AF=0.001;AMR_AF=0.0086;AFR_AF=0.0008;EUR_AF=0.0199;SAS_AF=0.002;AA=G|||;VT=SNP
9	36116970	rs3818555	C	T	100	PASS	AC=690;AF=0.13778;AN=5008;NS=2504;DP=20137;EAS_AF=0.251;AMR_AF=0.1556;AFR_AF=0.1029;EUR_AF=0.0835;SAS_AF=0.1115;AA=C|||;VT=SNP;EX_TARGET
9	36117210	rs2274521	C	G	100	PASS	AC=1387;AF=0.276957;AN=5008;NS=2504;DP=22835;EAS_AF=0.1845;AMR_AF=0.1758;AFR_AF=0.4796;EUR_AF=0.167;SAS_AF=0.2832;AA=G|||;VT=SNP
9	36118082	rs10972732	G	A	100	PASS	AC=600;AF=0.119808;AN=5008;NS=2504;DP=20229;EAS_AF=0.1508;AMR_AF=0.0663;AFR_AF=0.0908;EUR_AF=0.0726;SAS_AF=0.2137;AA=G|||;VT=SNP
9	36118198	rs10972733	T	C	100	PASS	AC=650;AF=0.129792;AN=5008;NS=2504;DP=19066;EAS_AF=0.1508;AMR_AF=0.0764;AFR_AF=0.1241;EUR_AF=0.0716;SAS_AF=0.2137;AA=T|||;VT=SNP
9	36118471	rs11790288	A	G	100	PASS	AC=1315;AF=0.26258;AN=5008;NS=2504;DP=19162;EAS_AF=0.3085;AMR_AF=0.2781;AFR_AF=0.0545;EUR_AF=0.3887;SAS_AF=0.3558;AA=A|||;VT=SNP
9	36119242	rs10116121	T	G	100	PASS	AC=696;AF=0.138978;AN=5008;NS=2504;DP=20223;EAS_AF=0.251;AMR_AF=0.1556;AFR_AF=0.1036;EUR_AF=0.0845;SAS_AF=0.1155;AA=T|||;VT=SNP
9	36119305	rs10814330	C	T	100	PASS	AC=1144;AF=0.228435;AN=5008;NS=2504;DP=19552;EAS_AF=0.1845;AMR_AF=0.1599;AFR_AF=0.3154;EUR_AF=0.168;SAS_AF=0.2669;AA=T|||;VT=SNP
9	36121065	rs2149006	C	G	100	PASS	AC=3705;AF=0.739816;AN=5008;NS=2504;DP=16705;EAS_AF=0.7669;AMR_AF=0.5807;AFR_AF=0.8661;EUR_AF=0.6133;SAS_AF=0.7843;AA=G|||;VT=SNP
9	36121074	rs10814331	T	C	100	PASS	AC=661;AF=0.131989;AN=5008;NS=2504;DP=16528;EAS_AF=0.1498;AMR_AF=0.0764;AFR_AF=0.1324;EUR_AF=0.0716;SAS_AF=0.2147;AA=T|||;VT=SNP
9	36121075	rs72729496	C	T	100	PASS	AC=395;AF=0.0788738;AN=5008;NS=2504;DP=16593;EAS_AF=0.001;AMR_AF=0.0692;AFR_AF=0.1452;EUR_AF=0.1044;SAS_AF=0.0501;AA=C|||;VT=SNP
9	36121780	rs2274522	G	A	100	PASS	AC=601;AF=0.120008;AN=5008;NS=2504;DP=21019;EAS_AF=0.1498;AMR_AF=0.072;AFR_AF=0.09;EUR_AF=0.0716;SAS_AF=0.2137;AA=G|||;VT=SNP
9	36121905	rs60756278	C	G	100	PASS	AC=253;AF=0.0505192;AN=5008;NS=2504;DP=22150;EAS_AF=0.0347;AMR_AF=0.0749;AFR_AF=0.0144;EUR_AF=0.0954;SAS_AF=0.0521;AA=C|||;VT=SNP
9	36121919	rs10972734	C	G	100	PASS	AC=1391;AF=0.277756;AN=5008;NS=2504;DP=22774;EAS_AF=0.1845;AMR_AF=0.1744;AFR_AF=0.4841;EUR_AF=0.167;SAS_AF=0.2822;AA=G|||;VT=SNP
9	36122055	rs10972735	G	A	100	PASS	AC=1227;AF=0.245008;AN=5008;NS=2504;DP=22232;EAS_AF=0.1845;AMR_AF=0.1671;AFR_AF=0.3759;EUR_AF=0.167;SAS_AF=0.2658;AA=G|||;VT=SNP
9	36122297	rs10972736	A	G	100	PASS	AC=698;AF=0.139377;AN=5008;NS=2504;DP=22396;EAS_AF=0.251;AMR_AF=0.1556;AFR_AF=0.1051;EUR_AF=0.0845;SAS_AF=0.1155;AA=A|||;VT=SNP
9	36123479	rs72729497	C	G	100	PASS	AC=27;AF=0.00539137;AN=5008;NS=2504;DP=18427;EAS_AF=0;AMR_AF=0.0086;AFR_AF=0.0008;EUR_AF=0.0179;SAS_AF=0.002;AA=C|||;VT=SNP
9	36124528	rs7858795	G	T	100	PASS	AC=2144;AF=0.428115;AN=5008;NS=2504;DP=17755;EAS_AF=0.5595;AMR_AF=0.4035;AFR_AF=0.267;EUR_AF=0.4712;SAS_AF=0.4836;AA=T|||;VT=SNP
9	36124559	rs10814332	A	G	100	PASS	AC=1982;AF=0.395767;AN=5008;NS=2504;DP=15971;EAS_AF=0.5595;AMR_AF=0.3977;AFR_AF=0.1596;EUR_AF=0.4712;SAS_AF=0.4673;AA=A|||;VT=SNP
9	36124839	rs10116037	T	G	100	PASS	AC=697;AF=0.139177;AN=5008;NS=2504;DP=19236;EAS_AF=0.251;AMR_AF=0.1542;AFR_AF=0.1051;EUR_AF=0.0845;SAS_AF=0.1155;AA=T|||;VT=SNP
9	36125149	rs10758345	C	G	100	PASS	AC=2662;AF=0.53155;AN=5008;NS=2504;DP=21544;EAS_AF=0.4931;AMR_AF=0.415;AFR_AF=0.5325;EUR_AF=0.5537;SAS_AF=0.6299;AA=G|||;VT=SNP
9	36125511	rs79973991	C	T	100	PASS	AC=27;AF=0.00539137;AN=5008;NS=2504;DP=20828;EAS_AF=0;AMR_AF=0.0115;AFR_AF=0;EUR_AF=0.0179;SAS_AF=0.001;AA=C|||;VT=SNP
9	36126327	rs1359885	C	G	100	PASS	AC=3363;AF=0.671526;AN=5008;NS=2504;DP=20591;EAS_AF=0.744;AMR_AF=0.5706;AFR_AF=0.6415;EUR_AF=0.6362;SAS_AF=0.7454;AA=G|||;VT=SNP
9	36126723	rs4878640	C	T	100	PASS	AC=2440;AF=0.48722;AN=5008;NS=2504;DP=789;EAS_AF=0.4931;AMR_AF=0.4049;AFR_AF=0.3707;EUR_AF=0.5537;SAS_AF=0.6288;AA=C|||;VT=SNP
9	36126771	rs7341735	T	C	100	PASS	AC=699;AF=0.139577;AN=5008;NS=2504;DP=10449;EAS_AF=0.251;AMR_AF=0.1556;AFR_AF=0.1051;EUR_AF=0.0845;SAS_AF=0.1166;AA=T|||;VT=SNP
9	36126800	rs117498831	G	C	100	PASS	AC=20;AF=0.00399361;AN=5008;NS=2504;DP=16087;EAS_AF=0;AMR_AF=0.0058;AFR_AF=0;EUR_AF=0.0139;SAS_AF=0.002;AA=G|||;VT=SNP
9	36127074	rs13291842	C	G	100	PASS	AC=2545;AF=0.508187;AN=5008;NS=2504;DP=20756;EAS_AF=0.494;AMR_AF=0.4078;AFR_AF=0.4478;EUR_AF=0.5537;SAS_AF=0.6288;AA=G|||;VT=SNP
9	36127142	rs35603841	G	A	100	PASS	AC=601;AF=0.120008;AN=5008;NS=2504;DP=19097;EAS_AF=0.1498;AMR_AF=0.072;AFR_AF=0.09;EUR_AF=0.0716;SAS_AF=0.2137;AA=G|||;VT=SNP
9	36127159	rs13292010	C	T	100	PASS	AC=2545;AF=0.508187;AN=5008;NS=2504;DP=18921;EAS_AF=0.494;AMR_AF=0.4078;AFR_AF=0.4478;EUR_AF=0.5537;SAS_AF=0.6288;AA=C|||;VT=SNP
9	36127196	rs10972738	A	T	100	PASS	AC=2545;AF=0.508187;AN=5008;NS=2504;DP=19166;EAS_AF=0.494;AMR_AF=0.4078;AFR_AF=0.4478;EUR_AF=0.5537;SAS_AF=0.6288;AA=T|||;VT=SNP
9	36127240	rs10972740	C	A	100	PASS	AC=2556;AF=0.510383;AN=5008;NS=2504;DP=19069;EAS_AF=0.494;AMR_AF=0.4078;AFR_AF=0.4592;EUR_AF=0.5537;SAS_AF=0.6247;AA=A|||;VT=SNP
9	36127473	rs10972744	C	T	100	PASS	AC=2548;AF=0.508786;AN=5008;NS=2504;DP=17575;EAS_AF=0.4931;AMR_AF=0.4078;AFR_AF=0.4516;EUR_AF=0.5537;SAS_AF=0.6278;AA=C|||;VT=SNP
9	36127486	rs10972745	C	A	100	PASS	AC=981;AF=0.195887;AN=5008;NS=2504;DP=16696;EAS_AF=0.1835;AMR_AF=0.1527;AFR_AF=0.1982;EUR_AF=0.168;SAS_AF=0.2648;AA=C|||;VT=SNP
9	36127505	rs10972746	A	G	100	PASS	AC=2567;AF=0.51258;AN=5008;NS=2504;DP=16104;EAS_AF=0.4931;AMR_AF=0.4078;AFR_AF=0.466;EUR_AF=0.5537;SAS_AF=0.6278;AA=G|||;VT=SNP
9	36127532	rs10972747	T	G	100	PASS	AC=2568;AF=0.51278;AN=5008;NS=2504;DP=16112;EAS_AF=0.4931;AMR_AF=0.4078;AFR_AF=0.4667;EUR_AF=0.5537;SAS_AF=0.6278;AA=T|||;VT=SNP
9	36127897	rs10118668	T	C	100	PASS	AC=684;AF=0.136581;AN=5008;NS=2504;DP=17434;EAS_AF=0.251;AMR_AF=0.1527;AFR_AF=0.1021;EUR_AF=0.0765;SAS_AF=0.1155;AA=T|||;VT=SNP
9	36128237	rs7860983	T	C	100	PASS	AC=2468;AF=0.492812;AN=5008;NS=2504;DP=19124;EAS_AF=0.494;AMR_AF=0.4049;AFR_AF=0.3896;EUR_AF=0.5547;SAS_AF=0.6299;AA=T|||;VT=SNP
9	36128264	rs7875027	G	C	100	PASS	AC=2464;AF=0.492013;AN=5008;NS=2504;DP=19068;EAS_AF=0.494;AMR_AF=0.4049;AFR_AF=0.3865;EUR_AF=0.5547;SAS_AF=0.6299;AA=C|||;VT=SNP
9	36128404	rs7875046	C	T	100	PASS	AC=2449;AF=0.489018;AN=5008;NS=2504;DP=19032;EAS_AF=0.4782;AMR_AF=0.4049;AFR_AF=0.388;EUR_AF=0.5537;SAS_AF=0.6299;AA=C|||;VT=SNP
9	36128463	rs7875281	G	A	100	PASS	AC=2464;AF=0.492013;AN=5008;NS=2504;DP=18077;EAS_AF=0.494;AMR_AF=0.4035;AFR_AF=0.388;EUR_AF=0.5537;SAS_AF=0.6299;AA=G|||;VT=SNP
9	36128544	rs7875409	G	A	100	PASS	AC=2443;AF=0.487819;AN=5008;NS=2504;DP=18162;EAS_AF=0.4931;AMR_AF=0.4006;AFR_AF=0.3744;EUR_AF=0.5537;SAS_AF=0.6299;AA=g|||;VT=SNP
9	36128647	rs185755937	C	T	100	PASS	AC=27;AF=0.00539137;AN=5008;NS=2504;DP=18632;EAS_AF=0.002;AMR_AF=0.0014;AFR_AF=0.0008;EUR_AF=0.0109;SAS_AF=0.0123;AA=C|||;VT=SNP
9	36128903	rs10972748	G	C	100	PASS	AC=1285;AF=0.256589;AN=5008;NS=2504;DP=15232;EAS_AF=0.3095;AMR_AF=0.2435;AFR_AF=0.0582;EUR_AF=0.3857;SAS_AF=0.3466;AA=G|||;VT=SNP
9	36129206	rs10972749	T	C	100	PASS	AC=1289;AF=0.257388;AN=5008;NS=2504;DP=16532;EAS_AF=0.3085;AMR_AF=0.245;AFR_AF=0.0605;EUR_AF=0.3867;SAS_AF=0.3466;AA=T|||;VT=SNP
9	36129718	rs7850463	G	T	100	PASS	AC=588;AF=0.117412;AN=5008;NS=2504;DP=13738;EAS_AF=0.1438;AMR_AF=0.0692;AFR_AF=0.0877;EUR_AF=0.0716;SAS_AF=0.2117;AA=G|||;VT=SNP
9	36130245	rs7033900	G	A	100	PASS	AC=3357;AF=0.670327;AN=5008;NS=2504;DP=14026;EAS_AF=0.745;AMR_AF=0.5591;AFR_AF=0.6498;EUR_AF=0.6262;SAS_AF=0.7454;AA=A|||;VT=SNP
9	36130306	rs10116535	T	C	100	PASS	AC=649;AF=0.129593;AN=5008;NS=2504;DP=15519;EAS_AF=0.2569;AMR_AF=0.1455;AFR_AF=0.0734;EUR_AF=0.0765;SAS_AF=0.1176;AA=T|||;VT=SNP
9	36130424	rs7033834	A	C	100	PASS	AC=661;AF=0.131989;AN=5008;NS=2504;DP=13502;EAS_AF=0.1438;AMR_AF=0.0922;AFR_AF=0.1021;EUR_AF=0.0994;SAS_AF=0.2219;AA=A|||;VT=SNP
9	36130428	rs7033942	C	T	100	PASS	AC=664;AF=0.132588;AN=5008;NS=2504;DP=13664;EAS_AF=0.1438;AMR_AF=0.0922;AFR_AF=0.1036;EUR_AF=0.1004;SAS_AF=0.2219;AA=C|||;VT=SNP
9	36130453	rs10972750	T	C	100	PASS	AC=650;AF=0.129792;AN=5008;NS=2504;DP=13924;EAS_AF=0.2569;AMR_AF=0.1455;AFR_AF=0.0734;EUR_AF=0.0765;SAS_AF=0.1186;AA=T|||;VT=SNP
9	36130685	rs150414235	T	C	100	PASS	AC=626;AF=0.125;AN=5008;NS=2504;DP=9367;EAS_AF=0.2569;AMR_AF=0.1455;AFR_AF=0.0575;EUR_AF=0.0765;SAS_AF=0.1155;AA=C|||;VT=SNP
9	36130686	rs6476531	G	A	100	PASS	AC=889;AF=0.177516;AN=5008;NS=2504;DP=9233;EAS_AF=0.1438;AMR_AF=0.1052;AFR_AF=0.2564;EUR_AF=0.0994;SAS_AF=0.2372;AA=G|||;VT=SNP
9	36130998	rs28412095	T	C	100	PASS	AC=641;AF=0.127995;AN=5008;NS=2504;DP=13869;EAS_AF=0.249;AMR_AF=0.1455;AFR_AF=0.0734;EUR_AF=0.0765;SAS_AF=0.1176;AA=C|||;VT=SNP
9	36131080	rs35588128	G	C	100	PASS	AC=268;AF=0.0535144;AN=5008;NS=2504;DP=14657;EAS_AF=0.0347;AMR_AF=0.072;AFR_AF=0.0265;EUR_AF=0.0964;SAS_AF=0.0521;AA=G|||;VT=SNP
9	36131295	rs10972751	G	A	100	PASS	AC=1304;AF=0.260383;AN=5008;NS=2504;DP=13860;EAS_AF=0.3115;AMR_AF=0.2248;AFR_AF=0.1112;EUR_AF=0.3539;SAS_AF=0.3384;AA=G|||;VT=SNP
9	36131316	rs10114198	C	G	100	PASS	AC=620;AF=0.123802;AN=5008;NS=2504;DP=14801;EAS_AF=0.249;AMR_AF=0.1455;AFR_AF=0.0575;EUR_AF=0.0765;SAS_AF=0.1176;AA=C|||;VT=SNP
9	36131369	rs10114248	G	A	100	PASS	AC=641;AF=0.127995;AN=5008;NS=2504;DP=13190;EAS_AF=0.249;AMR_AF=0.1455;AFR_AF=0.0734;EUR_AF=0.0765;SAS_AF=0.1176;AA=A|||;VT=SNP
9	36131373	rs10972752	C	T	100	PASS	AC=1305;AF=0.260583;AN=5008;NS=2504;DP=13360;EAS_AF=0.3115;AMR_AF=0.2248;AFR_AF=0.112;EUR_AF=0.3539;SAS_AF=0.3384;AA=C|||;VT=SNP
9	36131522	rs10120302	A	T	100	PASS	AC=643;AF=0.128395;AN=5008;NS=2504;DP=16652;EAS_AF=0.251;AMR_AF=0.1455;AFR_AF=0.0734;EUR_AF=0.0765;SAS_AF=0.1176;AA=A|||;VT=SNP
9	36131526	rs10114311	G	A	100	PASS	AC=643;AF=0.128395;AN=5008;NS=2504;DP=16780;EAS_AF=0.251;AMR_AF=0.1455;AFR_AF=0.0734;EUR_AF=0.0765;SAS_AF=0.1176;AA=A|||;VT=SNP
9	36131635	rs28509197	C	T	100	PASS	AC=620;AF=0.123802;AN=5008;NS=2504;DP=20105;EAS_AF=0.249;AMR_AF=0.1455;AFR_AF=0.0575;EUR_AF=0.0765;SAS_AF=0.1176;AA=C|||;VT=SNP
9	36131714	rs28588444	T	C	100	PASS	AC=647;AF=0.129193;AN=5008;NS=2504;DP=16887;EAS_AF=0.251;AMR_AF=0.1513;AFR_AF=0.0734;EUR_AF=0.0765;SAS_AF=0.1176;AA=C|||;VT=SNP
9	36131757	rs28733343	T	C	100	PASS	AC=607;AF=0.121206;AN=5008;NS=2504;DP=20704;EAS_AF=0.2431;AMR_AF=0.1369;AFR_AF=0.0575;EUR_AF=0.0765;SAS_AF=0.1166;AA=T|||;VT=SNP
9	36131848	rs138043823	A	G	100	PASS	AC=620;AF=0.123802;AN=5008;NS=2504;DP=16184;EAS_AF=0.249;AMR_AF=0.1455;AFR_AF=0.0575;EUR_AF=0.0765;SAS_AF=0.1176;AA=G|||;VT=SNP
9	36131850	rs142518212	G	A	100	PASS	AC=620;AF=0.123802;AN=5008;NS=2504;DP=16278;EAS_AF=0.249;AMR_AF=0.1455;AFR_AF=0.0575;EUR_AF=0.0765;SAS_AF=0.1176;AA=G|||;VT=SNP
9	36132264	rs76592353	G	A	100	PASS	AC=621;AF=0.124002;AN=5008;NS=2504;DP=16333;EAS_AF=0.249;AMR_AF=0.1455;AFR_AF=0.0582;EUR_AF=0.0765;SAS_AF=0.1176;AA=g|||;VT=SNP
9	36132335	rs7869658	G	A	100	PASS	AC=896;AF=0.178914;AN=5008;NS=2504;DP=17035;EAS_AF=0.1518;AMR_AF=0.1052;AFR_AF=0.2557;EUR_AF=0.0994;SAS_AF=0.2372;AA=G|||;VT=SNP
9	36132356	rs35783860	G	A	100	PASS	AC=268;AF=0.0535144;AN=5008;NS=2504;DP=16992;EAS_AF=0.0347;AMR_AF=0.072;AFR_AF=0.0265;EUR_AF=0.0964;SAS_AF=0.0521;AA=G|||;VT=SNP
9	36132369	rs141194478	T	C	100	PASS	AC=21;AF=0.00419329;AN=5008;NS=2504;DP=17112;EAS_AF=0;AMR_AF=0.0029;AFR_AF=0;EUR_AF=0.0159;SAS_AF=0.0031;AA=T|||;VT=SNP
9	36132553	rs77376527	G	T	100	PASS	AC=620;AF=0.123802;AN=5008;NS=2504;DP=15318;EAS_AF=0.249;AMR_AF=0.1455;AFR_AF=0.0575;EUR_AF=0.0765;SAS_AF=0.1176;AA=g|||;VT=SNP
9	36132763	rs28546853	A	G	100	PASS	AC=621;AF=0.124002;AN=5008;NS=2504;DP=17457;EAS_AF=0.25;AMR_AF=0.1455;AFR_AF=0.0575;EUR_AF=0.0765;SAS_AF=0.1176;AA=G|||;VT=SNP
9	36132850	rs10758346	C	T	100	PASS	AC=1294;AF=0.258387;AN=5008;NS=2504;DP=16323;EAS_AF=0.3115;AMR_AF=0.2219;AFR_AF=0.1059;EUR_AF=0.3529;SAS_AF=0.3384;AA=C|||;VT=SNP
9	36132852	rs28581965	C	T	100	PASS	AC=622;AF=0.124201;AN=5008;NS=2504;DP=16254;EAS_AF=0.25;AMR_AF=0.147;AFR_AF=0.0575;EUR_AF=0.0765;SAS_AF=0.1176;AA=C|||;VT=SNP
9	36133251	rs77468360	T	C	100	PASS	AC=685;AF=0.136781;AN=5008;NS=2504;DP=16464;EAS_AF=0.251;AMR_AF=0.1499;AFR_AF=0.1021;EUR_AF=0.0775;SAS_AF=0.1176;AA=C|||;VT=SNP
9	36133380	rs10814333	G	A	100	PASS	AC=1792;AF=0.357827;AN=5008;NS=2504;DP=17373;EAS_AF=0.3462;AMR_AF=0.3055;AFR_AF=0.2988;EUR_AF=0.4513;SAS_AF=0.3906;AA=G|||;VT=SNP
9	36133480	rs117533099	G	A	100	PASS	AC=622;AF=0.124201;AN=5008;NS=2504;DP=16247;EAS_AF=0.251;AMR_AF=0.1455;AFR_AF=0.0575;EUR_AF=0.0765;SAS_AF=0.1176;AA=G|||;VT=SNP
9	36133586	rs116934939	T	A	100	PASS	AC=619;AF=0.123602;AN=5008;NS=2504;DP=14502;EAS_AF=0.248;AMR_AF=0.1455;AFR_AF=0.0575;EUR_AF=0.0765;SAS_AF=0.1176;AA=T|||;VT=SNP
9	36133623	rs76621898	G	A	100	PASS	AC=685;AF=0.136781;AN=5008;NS=2504;DP=14270;EAS_AF=0.251;AMR_AF=0.1499;AFR_AF=0.1014;EUR_AF=0.0775;SAS_AF=0.1186;AA=G|||;VT=SNP
9	36133979	rs117758227	A	C	100	PASS	AC=622;AF=0.124201;AN=5008;NS=2504;DP=17018;EAS_AF=0.251;AMR_AF=0.1455;AFR_AF=0.0575;EUR_AF=0.0765;SAS_AF=0.1176;AA=C|||;VT=SNP
9	36134020	rs7020170	G	A	100	PASS	AC=2119;AF=0.423123;AN=5008;NS=2504;DP=16163;EAS_AF=0.5655;AMR_AF=0.3761;AFR_AF=0.3094;EUR_AF=0.4304;SAS_AF=0.456;AA=A|||;VT=SNP
9	36134258	rs117869709	G	C	100	PASS	AC=618;AF=0.123403;AN=5008;NS=2504;DP=19080;EAS_AF=0.249;AMR_AF=0.1455;AFR_AF=0.056;EUR_AF=0.0765;SAS_AF=0.1176;AA=C|||;VT=SNP
9	36134539	rs4878642	G	A	100	PASS	AC=2073;AF=0.413938;AN=5008;NS=2504;DP=16017;EAS_AF=0.4702;AMR_AF=0.3184;AFR_AF=0.2769;EUR_AF=0.4523;SAS_AF=0.5695;AA=G|||;VT=SNP
9	36134621	rs7849162	G	T	100	PASS	AC=285;AF=0.0569089;AN=5008;NS=2504;DP=16228;EAS_AF=0.0327;AMR_AF=0.072;AFR_AF=0.0439;EUR_AF=0.0974;SAS_AF=0.047;AA=G|||;VT=SNP
9	36135148	rs113303806	T	G	100	PASS	AC=23;AF=0.00459265;AN=5008;NS=2504;DP=20356;EAS_AF=0.001;AMR_AF=0.0014;AFR_AF=0;EUR_AF=0.0089;SAS_AF=0.0123;AA=T|||;VT=SNP
9	36135424	rs10972754	T	C	100	PASS	AC=2537;AF=0.506589;AN=5008;NS=2504;DP=18951;EAS_AF=0.5546;AMR_AF=0.3746;AFR_AF=0.413;EUR_AF=0.5139;SAS_AF=0.6697;AA=C|||;VT=SNP
9	36135658	rs7025074	C	T	100	PASS	AC=2436;AF=0.486422;AN=5008;NS=2504;DP=19837;EAS_AF=0.5387;AMR_AF=0.3646;AFR_AF=0.3835;EUR_AF=0.507;SAS_AF=0.637;AA=T|||;VT=SNP
9	36135895	rs10814334	C	T	100	PASS	AC=1116;AF=0.222843;AN=5008;NS=2504;DP=16976;EAS_AF=0.2589;AMR_AF=0.1816;AFR_AF=0.1543;EUR_AF=0.2326;SAS_AF=0.2975;AA=C|||;VT=SNP
9	36135923	rs7041851	T	C	100	PASS	AC=1833;AF=0.366014;AN=5008;NS=2504;DP=16573;EAS_AF=0.2946;AMR_AF=0.2839;AFR_AF=0.4773;EUR_AF=0.339;SAS_AF=0.3753;AA=C|||;VT=SNP
9	36135931	rs16932964	T	C	100	PASS	AC=232;AF=0.0463259;AN=5008;NS=2504;DP=16421;EAS_AF=0.0357;AMR_AF=0.0692;AFR_AF=0.003;EUR_AF=0.0984;SAS_AF=0.046;AA=T|||;VT=SNP
9	36136198	rs16932967	G	C	100	PASS	AC=331;AF=0.0660942;AN=5008;NS=2504;DP=12564;EAS_AF=0.0357;AMR_AF=0.072;AFR_AF=0.0764;EUR_AF=0.0984;SAS_AF=0.046;AA=G|||;VT=SNP
9	36136526	rs16932970	A	G	100	PASS	AC=1512;AF=0.301917;AN=5008;NS=2504;DP=8367;EAS_AF=0.2946;AMR_AF=0.2594;AFR_AF=0.2685;EUR_AF=0.329;SAS_AF=0.3569;AA=G|||;VT=SNP
9	36136566	rs16932974	A	C	100	PASS	AC=1510;AF=0.301518;AN=5008;NS=2504;DP=8340;EAS_AF=0.2927;AMR_AF=0.2594;AFR_AF=0.2685;EUR_AF=0.329;SAS_AF=0.3569;AA=C|||;VT=SNP
9	36136587	rs3739614	T	G	100	PASS	AC=1511;AF=0.301717;AN=5008;NS=2504;DP=8168;EAS_AF=0.2937;AMR_AF=0.2594;AFR_AF=0.2685;EUR_AF=0.329;SAS_AF=0.3569;AA=T|||;VT=SNP
9	36136639	rs577768146	T	G	100	PASS	AC=16;AF=0.00319489;AN=5008;NS=2504;DP=8172;EAS_AF=0;AMR_AF=0.0043;AFR_AF=0;EUR_AF=0.0099;SAS_AF=0.0031;AA=t|||;VT=SNP
9	36137053	rs112776904	A	G	100	PASS	AC=81;AF=0.0161741;AN=5008;NS=2504;DP=12861;EAS_AF=0.001;AMR_AF=0.0086;AFR_AF=0.003;EUR_AF=0.0328;SAS_AF=0.0378;AA=A|||;VT=SNP
9	36137346	rs752353	A	G	100	PASS	AC=1057;AF=0.211062;AN=5008;NS=2504;DP=17304;EAS_AF=0.2589;AMR_AF=0.183;AFR_AF=0.1127;EUR_AF=0.2306;SAS_AF=0.2945;AA=A|||;VT=SNP
9	36137369	rs10758347	A	G	100	PASS	AC=1127;AF=0.22504;AN=5008;NS=2504;DP=17940;EAS_AF=0.2589;AMR_AF=0.183;AFR_AF=0.1551;EUR_AF=0.2306;SAS_AF=0.3088;AA=A|||;VT=SNP
9	36137464	rs752352	G	T	100	PASS	AC=321;AF=0.0640974;AN=5008;NS=2504;DP=18137;EAS_AF=0.0357;AMR_AF=0.072;AFR_AF=0.0673;EUR_AF=0.1004;SAS_AF=0.046;AA=G|||;VT=SNP
9	36137513	rs752351	A	C	100	PASS	AC=1904;AF=0.380192;AN=5008;NS=2504;DP=18534;EAS_AF=0.2946;AMR_AF=0.2882;AFR_AF=0.5469;EUR_AF=0.333;SAS_AF=0.3569;AA=C|||;VT=SNP
9	36137798	rs10814335	T	C	100	PASS	AC=1651;AF=0.329673;AN=5008;NS=2504;DP=22606;EAS_AF=0.2956;AMR_AF=0.2695;AFR_AF=0.3654;EUR_AF=0.331;SAS_AF=0.3579;AA=C|||;VT=SNP
9	36138325	rs7865013	C	G	100	PASS	AC=2012;AF=0.401757;AN=5008;NS=2504;DP=19103;EAS_AF=0.2946;AMR_AF=0.268;AFR_AF=0.646;EUR_AF=0.3241;SAS_AF=0.3569;AA=G|||;VT=SNP
9	36138471	rs10972755	C	T	100	PASS	AC=554;AF=0.110623;AN=5008;NS=2504;DP=21401;EAS_AF=0.1508;AMR_AF=0.098;AFR_AF=0.0348;EUR_AF=0.1143;SAS_AF=0.1769;AA=C|||;VT=SNP
9	36138691	rs1106340	G	A	100	PASS	AC=296;AF=0.0591054;AN=5008;NS=2504;DP=21522;EAS_AF=0.0357;AMR_AF=0.0706;AFR_AF=0.0492;EUR_AF=0.1004;SAS_AF=0.046;AA=G|||;VT=SNP
9	36139777	rs10758348	G	A	100	PASS	AC=1704;AF=0.340256;AN=5008;NS=2504;DP=19088;EAS_AF=0.3006;AMR_AF=0.2608;AFR_AF=0.4032;EUR_AF=0.3211;SAS_AF=0.3722;AA=G|||;VT=SNP
9	36140115	rs11791833	T	C	100	PASS	AC=1274;AF=0.254393;AN=5008;NS=2504;DP=19268;EAS_AF=0.378;AMR_AF=0.1499;AFR_AF=0.1657;EUR_AF=0.2584;SAS_AF=0.317;AA=T|||;VT=SNP
9	36141514	rs17835038	T	C	100	PASS	AC=371;AF=0.0740815;AN=5008;NS=2504;DP=15575;EAS_AF=0.1091;AMR_AF=0.0461;AFR_AF=0.0416;EUR_AF=0.0706;SAS_AF=0.1053;AA=T|||;VT=SNP
9	36141635	rs1571268	G	A	100	PASS	AC=1557;AF=0.310903;AN=5008;NS=2504;DP=17713;EAS_AF=0.3085;AMR_AF=0.5245;AFR_AF=0.1104;EUR_AF=0.4592;SAS_AF=0.2802;AA=G|||;VT=SNP
9	36142094	rs10814336	C	G	100	PASS	AC=840;AF=0.167732;AN=5008;NS=2504;DP=18139;EAS_AF=0.1974;AMR_AF=0.1066;AFR_AF=0.1437;EUR_AF=0.162;SAS_AF=0.2188;AA=C|||;VT=SNP
9	36143004	rs1541036	C	T	100	PASS	AC=1905;AF=0.380391;AN=5008;NS=2504;DP=20099;EAS_AF=0.4524;AMR_AF=0.4899;AFR_AF=0.2632;EUR_AF=0.3101;SAS_AF=0.4591;AA=C|||;VT=SNP
9	36143372	rs116993464	T	G	100	PASS	AC=56;AF=0.0111821;AN=5008;NS=2504;DP=21544;EAS_AF=0;AMR_AF=0.0086;AFR_AF=0;EUR_AF=0.0199;SAS_AF=0.0307;AA=T|||;VT=SNP
9	36143750	rs189799839	G	A	100	PASS	AC=24;AF=0.00479233;AN=5008;NS=2504;DP=18845;EAS_AF=0.002;AMR_AF=0.0014;AFR_AF=0.0008;EUR_AF=0.0099;SAS_AF=0.0102;AA=G|||;VT=SNP
9	36144105	rs41277087	G	A	100	PASS	AC=26;AF=0.00519169;AN=5008;NS=2504;DP=17556;EAS_AF=0;AMR_AF=0.0115;AFR_AF=0;EUR_AF=0.0159;SAS_AF=0.002;AA=G|||;VT=SNP
9	36144632	rs41277091	C	T	100	PASS	AC=564;AF=0.11262;AN=5008;NS=2504;DP=19623;EAS_AF=0.1746;AMR_AF=0.0778;AFR_AF=0.0166;EUR_AF=0.0984;SAS_AF=0.2178;AA=C|||;VT=SNP
9	36145196	rs75546108	A	C	100	PASS	AC=26;AF=0.00519169;AN=5008;NS=2504;DP=22069;EAS_AF=0;AMR_AF=0.0029;AFR_AF=0;EUR_AF=0.0099;SAS_AF=0.0143;AA=A|||;VT=SNP
9	36146427	rs117180227	A	C	100	PASS	AC=14;AF=0.00279553;AN=5008;NS=2504;DP=18862;EAS_AF=0;AMR_AF=0.0043;AFR_AF=0.0015;EUR_AF=0.0089;SAS_AF=0;AA=A|||;VT=SNP
9	36146652	rs4879956	A	G	100	PASS	AC=2334;AF=0.466054;AN=5008;NS=2504;DP=21595;EAS_AF=0.4087;AMR_AF=0.4726;AFR_AF=0.4433;EUR_AF=0.5557;SAS_AF=0.4591;AA=A|||;VT=SNP
9	36146824	rs118176620	G	A	100	PASS	AC=12;AF=0.00239617;AN=5008;NS=2504;DP=17194;EAS_AF=0;AMR_AF=0.0072;AFR_AF=0;EUR_AF=0.007;SAS_AF=0;AA=g|||;VT=SNP
9	36146844	rs10814337	A	T	100	PASS	AC=1338;AF=0.267173;AN=5008;NS=2504;DP=16421;EAS_AF=0.2738;AMR_AF=0.2061;AFR_AF=0.292;EUR_AF=0.2485;SAS_AF=0.2894;AA=A|||;VT=SNP
9	36146883	rs78009392	C	G	100	PASS	AC=43;AF=0.00858626;AN=5008;NS=2504;DP=17239;EAS_AF=0;AMR_AF=0.0202;AFR_AF=0.0008;EUR_AF=0.0268;SAS_AF=0.001;AA=C|||;VT=SNP
9	36146915	rs79422580	G	A	100	PASS	AC=160;AF=0.0319489;AN=5008;NS=2504;DP=17032;EAS_AF=0.122;AMR_AF=0.0029;AFR_AF=0;EUR_AF=0.0169;SAS_AF=0.0184;AA=G|||;VT=SNP
9	36147128	rs7022784	C	T	100	PASS	AC=2111;AF=0.421526;AN=5008;NS=2504;DP=21229;EAS_AF=0.4673;AMR_AF=0.5043;AFR_AF=0.2632;EUR_AF=0.4284;SAS_AF=0.5225;AA=C|||;VT=SNP
9	36148258	rs7027307	C	A	100	PASS	AC=1754;AF=0.35024;AN=5008;NS=2504;DP=15650;EAS_AF=0.2063;AMR_AF=0.3487;AFR_AF=0.5522;EUR_AF=0.3519;SAS_AF=0.2249;AA=c|||;VT=SNP
9	36148722	rs3739613	G	A	100	PASS	AC=1051;AF=0.209864;AN=5008;NS=2504;DP=19593;EAS_AF=0.119;AMR_AF=0.2594;AFR_AF=0.2224;EUR_AF=0.2913;SAS_AF=0.1677;AA=G|||;VT=SNP
9	36149031	rs7874594	T	G	100	PASS	AC=1056;AF=0.210863;AN=5008;NS=2504;DP=18804;EAS_AF=0.12;AMR_AF=0.2594;AFR_AF=0.2254;EUR_AF=0.2913;SAS_AF=0.1677;AA=T|||;VT=SNP
9	36149073	rs10814338	T	A	100	PASS	AC=2554;AF=0.509984;AN=5008;NS=2504;DP=20012;EAS_AF=0.5804;AMR_AF=0.6009;AFR_AF=0.4024;EUR_AF=0.4891;SAS_AF=0.5399;AA=T|||;VT=SNP
9	36149957	rs113947030	G	A	100	PASS	AC=40;AF=0.00798722;AN=5008;NS=2504;DP=18506;EAS_AF=0;AMR_AF=0.0086;AFR_AF=0.0015;EUR_AF=0.0268;SAS_AF=0.0051;AA=G|||;VT=SNP
9	36149960	rs13440425	G	A	100	PASS	AC=573;AF=0.114417;AN=5008;NS=2504;DP=18571;EAS_AF=0.0833;AMR_AF=0.0893;AFR_AF=0.2269;EUR_AF=0.0646;SAS_AF=0.0634;AA=G|||;VT=SNP
9	36150350	rs1887523	G	C	100	PASS	AC=4139;AF=0.826478;AN=5008;NS=2504;DP=18307;EAS_AF=0.8095;AMR_AF=0.8775;AFR_AF=0.8601;EUR_AF=0.8151;SAS_AF=0.774;AA=C|||;VT=SNP
9	36151048	rs75594151	C	T	100	PASS	AC=119;AF=0.023762;AN=5008;NS=2504;DP=19690;EAS_AF=0;AMR_AF=0.0476;AFR_AF=0.003;EUR_AF=0.0785;SAS_AF=0.0031;AA=C|||;VT=SNP
9	36151164	rs2277172	G	A	100	PASS	AC=2156;AF=0.430511;AN=5008;NS=2504;DP=19601;EAS_AF=0.5139;AMR_AF=0.5014;AFR_AF=0.4864;EUR_AF=0.3221;SAS_AF=0.3303;AA=A|||;VT=SNP
9	36151832	rs80088314	G	A	100	PASS	AC=22;AF=0.00439297;AN=5008;NS=2504;DP=16912;EAS_AF=0;AMR_AF=0.0101;AFR_AF=0.0023;EUR_AF=0.008;SAS_AF=0.0041;AA=G|||;VT=SNP
9	36152555	rs6476534	C	T	100	PASS	AC=4209;AF=0.840455;AN=5008;NS=2504;DP=16155;EAS_AF=0.8085;AMR_AF=0.879;AFR_AF=0.916;EUR_AF=0.8131;SAS_AF=0.772;AA=T|||;VT=SNP
9	36153195	rs72731407	A	G	100	PASS	AC=16;AF=0.00319489;AN=5008;NS=2504;DP=18279;EAS_AF=0;AMR_AF=0.0043;AFR_AF=0;EUR_AF=0.0099;SAS_AF=0.0031;AA=A|||;VT=SNP
9	36153437	rs4878643	G	C	100	PASS	AC=986;AF=0.196885;AN=5008;NS=2504;DP=18091;EAS_AF=0.124;AMR_AF=0.2507;AFR_AF=0.1747;EUR_AF=0.2893;SAS_AF=0.1687;AA=G|||;VT=SNP
9	36153755	rs62543624	G	A	100	PASS	AC=867;AF=0.173123;AN=5008;NS=2504;DP=12888;EAS_AF=0.1706;AMR_AF=0.1153;AFR_AF=0.1127;EUR_AF=0.1988;SAS_AF=0.272;AA=G|||;VT=SNP
9	36153830	rs2381436	G	A	100	PASS	AC=3951;AF=0.788938;AN=5008;NS=2504;DP=12748;EAS_AF=0.8284;AMR_AF=0.8718;AFR_AF=0.7504;EUR_AF=0.8012;SAS_AF=0.729;AA=G|||;VT=SNP
9	36154411	rs17778847	G	A	100	PASS	AC=73;AF=0.0145767;AN=5008;NS=2504;DP=17288;EAS_AF=0;AMR_AF=0.0216;AFR_AF=0.003;EUR_AF=0.0517;SAS_AF=0.002;AA=G|||;VT=SNP
9	36154451	rs11794716	G	T	100	PASS	AC=961;AF=0.191893;AN=5008;NS=2504;DP=18848;EAS_AF=0.1706;AMR_AF=0.1196;AFR_AF=0.1861;EUR_AF=0.2008;SAS_AF=0.2638;AA=G|||;VT=SNP
9	36154678	rs10814339	A	C	100	PASS	AC=880;AF=0.175719;AN=5008;NS=2504;DP=20729;EAS_AF=0.123;AMR_AF=0.232;AFR_AF=0.1324;EUR_AF=0.2575;SAS_AF=0.1646;AA=A|||;VT=SNP
9	36155054	rs4260967	A	G	100	PASS	AC=1079;AF=0.215455;AN=5008;NS=2504;DP=19228;EAS_AF=0.1706;AMR_AF=0.1369;AFR_AF=0.2345;EUR_AF=0.2237;SAS_AF=0.2832;AA=G|||;VT=SNP
9	36155535	rs55874228	G	C	100	PASS	AC=1249;AF=0.249401;AN=5008;NS=2504;DP=15950;EAS_AF=0.246;AMR_AF=0.255;AFR_AF=0.2549;EUR_AF=0.3002;SAS_AF=0.1892;AA=G|||;VT=SNP
9	36156138	rs142907092	C	T	100	PASS	AC=30;AF=0.00599042;AN=5008;NS=2504;DP=17101;EAS_AF=0.001;AMR_AF=0.0072;AFR_AF=0.0015;EUR_AF=0.0199;SAS_AF=0.002;AA=c|||;VT=SNP
9	36156257	rs11787892	G	A	100	PASS	AC=935;AF=0.186701;AN=5008;NS=2504;DP=14067;EAS_AF=0.1687;AMR_AF=0.1282;AFR_AF=0.1505;EUR_AF=0.2127;SAS_AF=0.2689;AA=t|||;VT=SNP
9	36156968	rs7853494	T	A	100	PASS	AC=2228;AF=0.444888;AN=5008;NS=2504;DP=15672;EAS_AF=0.3244;AMR_AF=0.4006;AFR_AF=0.525;EUR_AF=0.4821;SAS_AF=0.454;AA=A|||;VT=SNP
9	36157085	rs10814340	C	A	100	PASS	AC=692;AF=0.138179;AN=5008;NS=2504;DP=10277;EAS_AF=0.2054;AMR_AF=0.0994;AFR_AF=0.0219;EUR_AF=0.174;SAS_AF=0.2168;AA=C|||;VT=SNP
9	36157105	rs60066502	C	T	100	PASS	AC=1010;AF=0.201677;AN=5008;NS=2504;DP=9647;EAS_AF=0.2024;AMR_AF=0.1513;AFR_AF=0.1513;EUR_AF=0.2227;SAS_AF=0.2832;AA=C|||;VT=SNP
9	36157239	rs7870486	C	A	100	PASS	AC=904;AF=0.180511;AN=5008;NS=2504;DP=9002;EAS_AF=0.123;AMR_AF=0.2334;AFR_AF=0.143;EUR_AF=0.2604;SAS_AF=0.1708;AA=C|||;VT=SNP
9	36157302	rs73438845	G	T	100	PASS	AC=1022;AF=0.204073;AN=5008;NS=2504;DP=11816;EAS_AF=0.2024;AMR_AF=0.1513;AFR_AF=0.1604;EUR_AF=0.2227;SAS_AF=0.2832;AA=G|||;VT=SNP
9	36157383	rs140217270	G	A	100	PASS	AC=315;AF=0.0628994;AN=5008;NS=2504;DP=12717;EAS_AF=0;AMR_AF=0.0461;AFR_AF=0.0756;EUR_AF=0.1223;SAS_AF=0.0613;AA=G|||;VT=SNP
9	36157404	rs75169094	T	C	100	PASS	AC=1010;AF=0.201677;AN=5008;NS=2504;DP=12730;EAS_AF=0.2024;AMR_AF=0.1513;AFR_AF=0.1513;EUR_AF=0.2227;SAS_AF=0.2832;AA=T|||;VT=SNP
9	36157502	rs112481263	A	C	100	PASS	AC=1138;AF=0.227236;AN=5008;NS=2504;DP=10377;EAS_AF=0.2024;AMR_AF=0.1599;AFR_AF=0.2436;EUR_AF=0.2227;SAS_AF=0.2832;AA=C|||;VT=SNP
9	36158090	rs145805824	G	A	100	PASS	AC=40;AF=0.00798722;AN=5008;NS=2504;DP=17810;EAS_AF=0;AMR_AF=0.0043;AFR_AF=0.0015;EUR_AF=0.0348;SAS_AF=0;AA=G|||;VT=SNP
9	36159456	rs10972763	C	T	100	PASS	AC=3492;AF=0.697284;AN=5008;NS=2504;DP=22962;EAS_AF=0.6716;AMR_AF=0.8415;AFR_AF=0.618;EUR_AF=0.7455;SAS_AF=0.6789;AA=C|||;VT=SNP
9	36159502	rs10814342	T	A	100	PASS	AC=727;AF=0.145168;AN=5008;NS=2504;DP=3686;EAS_AF=0.2113;AMR_AF=0.0994;AFR_AF=0.0431;EUR_AF=0.175;SAS_AF=0.2168;AA=T|||;VT=SNP
9	36159730	rs10972764	A	G	100	PASS	AC=71;AF=0.0141773;AN=5008;NS=2504;DP=19913;EAS_AF=0;AMR_AF=0.0159;AFR_AF=0.0121;EUR_AF=0.0417;SAS_AF=0.002;AA=A|||;VT=SNP
9	36159869	rs151306345	A	G	100	PASS	AC=41;AF=0.0081869;AN=5008;NS=2504;DP=19748;EAS_AF=0;AMR_AF=0.0043;AFR_AF=0.0015;EUR_AF=0.0358;SAS_AF=0;AA=a|||;VT=SNP
9	36160040	rs17778964	A	G	100	PASS	AC=1018;AF=0.203275;AN=5008;NS=2504;DP=20311;EAS_AF=0.2054;AMR_AF=0.1571;AFR_AF=0.152;EUR_AF=0.2227;SAS_AF=0.2832;AA=a|||;VT=SNP
9	36160179	rs62543626	C	T	100	PASS	AC=629;AF=0.125599;AN=5008;NS=2504;DP=15751;EAS_AF=0.2044;AMR_AF=0.1066;AFR_AF=0.0197;EUR_AF=0.1034;SAS_AF=0.2239;AA=c|||;VT=SNP
9	36160262	rs12352722	C	T	100	PASS	AC=2409;AF=0.48103;AN=5008;NS=2504;DP=18868;EAS_AF=0.4673;AMR_AF=0.6801;AFR_AF=0.4168;EUR_AF=0.5249;SAS_AF=0.3957;AA=C|||;VT=SNP
9	36160311	rs12352760	C	T	100	PASS	AC=2411;AF=0.48143;AN=5008;NS=2504;DP=18039;EAS_AF=0.4683;AMR_AF=0.6801;AFR_AF=0.4175;EUR_AF=0.5249;SAS_AF=0.3957;AA=C|||;VT=SNP
9	36161144	rs62543627	T	C	100	PASS	AC=1077;AF=0.215056;AN=5008;NS=2504;DP=20610;EAS_AF=0.2044;AMR_AF=0.1585;AFR_AF=0.1952;EUR_AF=0.2227;SAS_AF=0.2853;AA=T|||;VT=SNP
9	36161433	rs7851615	T	A	100	PASS	AC=4428;AF=0.884185;AN=5008;NS=2504;DP=18253;EAS_AF=0.875;AMR_AF=0.9524;AFR_AF=0.8192;EUR_AF=0.9215;SAS_AF=0.8947;AA=A|||;VT=SNP
9	36161689	rs61523758	C	T	100	PASS	AC=1067;AF=0.213059;AN=5008;NS=2504;DP=18583;EAS_AF=0.1944;AMR_AF=0.1542;AFR_AF=0.2035;EUR_AF=0.2147;SAS_AF=0.2853;AA=C|||;VT=SNP
9	36162226	rs71531216	C	T	100	PASS	AC=106;AF=0.0211661;AN=5008;NS=2504;DP=20582;EAS_AF=0;AMR_AF=0.0504;AFR_AF=0.003;EUR_AF=0.0586;SAS_AF=0.0082;AA=C|||;VT=SNP
9	36162831	rs75046131	T	C	100	PASS	AC=40;AF=0.00798722;AN=5008;NS=2504;DP=17458;EAS_AF=0;AMR_AF=0.0086;AFR_AF=0.0015;EUR_AF=0.0268;SAS_AF=0.0051;AA=T|||;VT=SNP
9	36163002	rs11588	C	T	100	PASS	AC=1904;AF=0.380192;AN=5008;NS=2504;DP=17678;EAS_AF=0.4524;AMR_AF=0.1974;AFR_AF=0.3956;EUR_AF=0.3052;SAS_AF=0.4918;AA=T|||;VT=SNP
9	36163563	rs6610	G	A	100	PASS	AC=2090;AF=0.417332;AN=5008;NS=2504;DP=19129;EAS_AF=0.4504;AMR_AF=0.2032;AFR_AF=0.5356;EUR_AF=0.3042;SAS_AF=0.4918;AA=A|||;VT=SNP
9	36163570	rs11281	C	T	100	PASS	AC=284;AF=0.0567093;AN=5008;NS=2504;DP=19098;EAS_AF=0;AMR_AF=0.036;AFR_AF=0.0772;EUR_AF=0.1054;SAS_AF=0.0521;AA=C|||;VT=SNP
9	36163904	rs41277095	T	C	100	PASS	AC=24;AF=0.00479233;AN=5008;NS=2504;DP=22288;EAS_AF=0;AMR_AF=0.0014;AFR_AF=0.0008;EUR_AF=0.0189;SAS_AF=0.0031;AA=t|||;VT=SNP
9	36163939	rs10814343	A	G	100	PASS	AC=2546;AF=0.508387;AN=5008;NS=2504;DP=22723;EAS_AF=0.5069;AMR_AF=0.2925;AFR_AF=0.5938;EUR_AF=0.4583;SAS_AF=0.5992;AA=g|||;VT=SNP
9	36166885	rs7029528	A	G	100	PASS	AC=2535;AF=0.50619;AN=5008;NS=2504;DP=11257;EAS_AF=0.506;AMR_AF=0.2983;AFR_AF=0.5908;EUR_AF=0.4652;SAS_AF=0.5818;AA=G|||;VT=SNP
9	36167569	rs2182819	A	C	100	PASS	AC=2133;AF=0.425919;AN=5008;NS=2504;DP=15138;EAS_AF=0.504;AMR_AF=0.2767;AFR_AF=0.2988;EUR_AF=0.4662;SAS_AF=0.5818;AA=A|||;VT=SNP
9	36167797	rs2149007	C	T	100	PASS	AC=2191;AF=0.4375;AN=5008;NS=2504;DP=15879;EAS_AF=0.504;AMR_AF=0.281;AFR_AF=0.3396;EUR_AF=0.4662;SAS_AF=0.5828;AA=T|||;VT=SNP
9	36167810	rs2149008	G	T	100	PASS	AC=2535;AF=0.50619;AN=5008;NS=2504;DP=15987;EAS_AF=0.504;AMR_AF=0.2954;AFR_AF=0.5915;EUR_AF=0.4672;SAS_AF=0.5828;AA=T|||;VT=SNP
9	36168414	rs7023237	T	G	100	PASS	AC=2537;AF=0.506589;AN=5008;NS=2504;DP=18328;EAS_AF=0.506;AMR_AF=0.2939;AFR_AF=0.5915;EUR_AF=0.4682;SAS_AF=0.5828;AA=G|||;VT=SNP
9	36168940	rs7038327	A	G	100	PASS	AC=2338;AF=0.466853;AN=5008;NS=2504;DP=18352;EAS_AF=0.503;AMR_AF=0.281;AFR_AF=0.4493;EUR_AF=0.4672;SAS_AF=0.5849;AA=A|||;VT=SNP
9	36169187	rs10972770	C	A	100	PASS	AC=391;AF=0.0780751;AN=5008;NS=2504;DP=18930;EAS_AF=0.0526;AMR_AF=0.0836;AFR_AF=0.0174;EUR_AF=0.1521;SAS_AF=0.1063;AA=C|||;VT=SNP
9	36169494	rs3739610	G	A	100	PASS	AC=1919;AF=0.383187;AN=5008;NS=2504;DP=23148;EAS_AF=0.4484;AMR_AF=0.1945;AFR_AF=0.4334;EUR_AF=0.2942;SAS_AF=0.4734;AA=A|||;VT=SNP;EX_TARGET
9	36169598	rs3739609	T	C	100	PASS	AC=2513;AF=0.501797;AN=5008;NS=2504;DP=22638;EAS_AF=0.503;AMR_AF=0.2968;AFR_AF=0.5923;EUR_AF=0.4473;SAS_AF=0.5798;AA=C|||;VT=SNP;EX_TARGET
9	36169723	rs34789048	G	A	100	PASS	AC=278;AF=0.0555112;AN=5008;NS=2504;DP=21854;EAS_AF=0;AMR_AF=0.0375;AFR_AF=0.0779;EUR_AF=0.0934;SAS_AF=0.0562;AA=G|||;VT=SNP;EX_TARGET
9	36169894	rs117143733	A	G	100	PASS	AC=168;AF=0.0335463;AN=5008;NS=2504;DP=22129;EAS_AF=0.1389;AMR_AF=0.0014;AFR_AF=0;EUR_AF=0.0149;SAS_AF=0.0123;AA=A|||;VT=SNP;EX_TARGET
9	36170290	rs113985677	G	A	100	PASS	AC=83;AF=0.0165735;AN=5008;NS=2504;DP=21326;EAS_AF=0;AMR_AF=0.0274;AFR_AF=0.003;EUR_AF=0.0567;SAS_AF=0.0031;AA=G|||;VT=SNP;EX_TARGET
9	36171092	rs61735202	G	A	100	PASS	AC=71;AF=0.0141773;AN=5008;NS=2504;DP=20466;EAS_AF=0;AMR_AF=0.0159;AFR_AF=0.0113;EUR_AF=0.0427;SAS_AF=0.002;AA=G|||;VT=SNP;EX_TARGET
9	36171428	rs10972771	G	A	100	PASS	AC=1919;AF=0.383187;AN=5008;NS=2504;DP=18276;EAS_AF=0.4484;AMR_AF=0.1945;AFR_AF=0.4334;EUR_AF=0.2942;SAS_AF=0.4734;AA=G|||;VT=SNP
9	36171791	rs62541762	C	T	100	PASS	AC=1920;AF=0.383387;AN=5008;NS=2504;DP=19863;EAS_AF=0.4494;AMR_AF=0.1945;AFR_AF=0.4334;EUR_AF=0.2942;SAS_AF=0.4734;AA=C|||;VT=SNP
9	36171946	rs58826671	T	C	100	PASS	AC=1919;AF=0.383187;AN=5008;NS=2504;DP=17368;EAS_AF=0.4484;AMR_AF=0.1945;AFR_AF=0.4334;EUR_AF=0.2942;SAS_AF=0.4734;AA=C|||;VT=SNP
9	36171984	rs60697421	G	A	100	PASS	AC=1919;AF=0.383187;AN=5008;NS=2504;DP=18557;EAS_AF=0.4484;AMR_AF=0.1945;AFR_AF=0.4334;EUR_AF=0.2942;SAS_AF=0.4734;AA=A|||;VT=SNP
9	36172222	rs60799750	G	A	100	PASS	AC=1976;AF=0.394569;AN=5008;NS=2504;DP=16591;EAS_AF=0.4484;AMR_AF=0.1988;AFR_AF=0.4735;EUR_AF=0.2952;SAS_AF=0.4734;AA=G|||;VT=SNP
9	36172259	rs60110146	G	A	100	PASS	AC=1976;AF=0.394569;AN=5008;NS=2504;DP=17160;EAS_AF=0.4484;AMR_AF=0.1988;AFR_AF=0.4735;EUR_AF=0.2952;SAS_AF=0.4734;AA=G|||;VT=SNP
9	36172308	rs10972772	G	A	100	PASS	AC=1976;AF=0.394569;AN=5008;NS=2504;DP=15270;EAS_AF=0.4484;AMR_AF=0.1988;AFR_AF=0.4735;EUR_AF=0.2952;SAS_AF=0.4734;AA=G|||;VT=SNP
9	36172420	rs10972773	G	A	100	PASS	AC=1976;AF=0.394569;AN=5008;NS=2504;DP=17957;EAS_AF=0.4484;AMR_AF=0.1988;AFR_AF=0.4735;EUR_AF=0.2952;SAS_AF=0.4734;AA=G|||;VT=SNP
9	36172640	rs10814344	G	T	100	PASS	AC=1976;AF=0.394569;AN=5008;NS=2504;DP=18011;EAS_AF=0.4484;AMR_AF=0.1988;AFR_AF=0.4735;EUR_AF=0.2952;SAS_AF=0.4734;AA=g|||;VT=SNP
9	36173148	rs7036404	G	T	100	PASS	AC=1918;AF=0.382987;AN=5008;NS=2504;DP=16806;EAS_AF=0.4484;AMR_AF=0.1945;AFR_AF=0.4327;EUR_AF=0.2942;SAS_AF=0.4734;AA=G|||;VT=SNP
9	36173176	rs72731411	G	C	100	PASS	AC=278;AF=0.0555112;AN=5008;NS=2504;DP=15916;EAS_AF=0;AMR_AF=0.0375;AFR_AF=0.0779;EUR_AF=0.0934;SAS_AF=0.0562;AA=G|||;VT=SNP
9	36173568	rs7036929	G	A	100	PASS	AC=1977;AF=0.394768;AN=5008;NS=2504;DP=16229;EAS_AF=0.4494;AMR_AF=0.1988;AFR_AF=0.4735;EUR_AF=0.2952;SAS_AF=0.4734;AA=G|||;VT=SNP
9	36173934	rs12237915	T	C	100	PASS	AC=1164;AF=0.232428;AN=5008;NS=2504;DP=18608;EAS_AF=0.2708;AMR_AF=0.0965;AFR_AF=0.2632;EUR_AF=0.1968;SAS_AF=0.2843;AA=T|||;VT=SNP
9	36174034	rs10814345	C	T	100	PASS	AC=1976;AF=0.394569;AN=5008;NS=2504;DP=18912;EAS_AF=0.4484;AMR_AF=0.1988;AFR_AF=0.4735;EUR_AF=0.2952;SAS_AF=0.4734;AA=C|||;VT=SNP
9	36174158	rs10814346	A	C	100	PASS	AC=2029;AF=0.405152;AN=5008;NS=2504;DP=20844;EAS_AF=0.4474;AMR_AF=0.2046;AFR_AF=0.5113;EUR_AF=0.2952;SAS_AF=0.4734;AA=T|||;VT=SNP
9	36174237	rs10814347	G	C	100	PASS	AC=809;AF=0.161542;AN=5008;NS=2504;DP=22103;EAS_AF=0.2718;AMR_AF=0.0576;AFR_AF=0.1331;EUR_AF=0.1034;SAS_AF=0.2198;AA=G|||;VT=SNP
9	36174423	rs4455947	A	C	100	PASS	AC=3597;AF=0.718251;AN=5008;NS=2504;DP=17441;EAS_AF=0.5804;AMR_AF=0.6052;AFR_AF=0.8744;EUR_AF=0.7386;SAS_AF=0.7086;AA=C|||;VT=SNP
9	36174685	rs10972774	A	T	100	PASS	AC=857;AF=0.171126;AN=5008;NS=2504;DP=18056;EAS_AF=0.2718;AMR_AF=0.0591;AFR_AF=0.1687;EUR_AF=0.1034;SAS_AF=0.2198;AA=A|||;VT=SNP
9	36174739	rs11792071	C	T	100	PASS	AC=766;AF=0.152955;AN=5008;NS=2504;DP=19456;EAS_AF=0.1766;AMR_AF=0.098;AFR_AF=0.1702;EUR_AF=0.0974;SAS_AF=0.2014;AA=C|||;VT=SNP
9	36174856	rs10972775	A	T	100	PASS	AC=878;AF=0.175319;AN=5008;NS=2504;DP=17183;EAS_AF=0.2718;AMR_AF=0.0591;AFR_AF=0.1846;EUR_AF=0.1034;SAS_AF=0.2198;AA=A|||;VT=SNP
9	36174978	rs11794218	T	C	100	PASS	AC=767;AF=0.153155;AN=5008;NS=2504;DP=17963;EAS_AF=0.1766;AMR_AF=0.098;AFR_AF=0.1702;EUR_AF=0.0984;SAS_AF=0.2014;AA=T|||;VT=SNP
9	36175276	rs10758349	C	T	100	PASS	AC=2032;AF=0.405751;AN=5008;NS=2504;DP=19396;EAS_AF=0.4484;AMR_AF=0.2032;AFR_AF=0.5091;EUR_AF=0.2952;SAS_AF=0.4796;AA=C|||;VT=SNP
9	36176057	rs11562259	G	A	100	PASS	AC=1156;AF=0.230831;AN=5008;NS=2504;DP=15948;EAS_AF=0.2718;AMR_AF=0.0965;AFR_AF=0.2625;EUR_AF=0.1968;SAS_AF=0.2761;AA=G|||;VT=SNP
9	36176203	rs7018731	G	C	100	PASS	AC=2055;AF=0.410343;AN=5008;NS=2504;DP=11190;EAS_AF=0.4484;AMR_AF=0.2032;AFR_AF=0.5234;EUR_AF=0.2972;SAS_AF=0.4816;AA=G|||;VT=SNP
9	36176601	rs138975302	G	A	100	PASS	AC=278;AF=0.0555112;AN=5008;NS=2504;DP=11086;EAS_AF=0;AMR_AF=0.0375;AFR_AF=0.0779;EUR_AF=0.0934;SAS_AF=0.0562;AA=G|||;VT=SNP
9	36176858	rs7847737	G	T	100	PASS	AC=2036;AF=0.40655;AN=5008;NS=2504;DP=19395;EAS_AF=0.4484;AMR_AF=0.2032;AFR_AF=0.5091;EUR_AF=0.2972;SAS_AF=0.4816;AA=G|||;VT=SNP
9	36176885	rs148553488	C	T	100	PASS	AC=155;AF=0.0309505;AN=5008;NS=2504;DP=19066;EAS_AF=0.1349;AMR_AF=0.0014;AFR_AF=0;EUR_AF=0.0139;SAS_AF=0.0041;AA=C|||;VT=SNP
9	36176933	rs7035839	T	G	100	PASS	AC=772;AF=0.154153;AN=5008;NS=2504;DP=17477;EAS_AF=0.1766;AMR_AF=0.098;AFR_AF=0.1702;EUR_AF=0.0994;SAS_AF=0.2055;AA=T|||;VT=SNP
9	36176982	rs7847671	C	G	100	PASS	AC=809;AF=0.161542;AN=5008;NS=2504;DP=18533;EAS_AF=0.2718;AMR_AF=0.0576;AFR_AF=0.1331;EUR_AF=0.1034;SAS_AF=0.2198;AA=C|||;VT=SNP
9	36176993	rs7019338	A	G	100	PASS	AC=772;AF=0.154153;AN=5008;NS=2504;DP=18707;EAS_AF=0.1766;AMR_AF=0.098;AFR_AF=0.1702;EUR_AF=0.0994;SAS_AF=0.2055;AA=A|||;VT=SNP
9	36177013	rs2094456	T	C	100	PASS	AC=3601;AF=0.71905;AN=5008;NS=2504;DP=18889;EAS_AF=0.5794;AMR_AF=0.6052;AFR_AF=0.8714;EUR_AF=0.7396;SAS_AF=0.7168;AA=C|||;VT=SNP
9	36177036	rs6476536	G	C	100	PASS	AC=2037;AF=0.406749;AN=5008;NS=2504;DP=18714;EAS_AF=0.4484;AMR_AF=0.2032;AFR_AF=0.5098;EUR_AF=0.2972;SAS_AF=0.4816;AA=C|||;VT=SNP
9	36177585	rs10972777	T	C	100	PASS	AC=2112;AF=0.421725;AN=5008;NS=2504;DP=15883;EAS_AF=0.4484;AMR_AF=0.2075;AFR_AF=0.5643;EUR_AF=0.2972;SAS_AF=0.4816;AA=C|||;VT=SNP
9	36177786	rs114823780	A	G	100	PASS	AC=806;AF=0.160942;AN=5008;NS=2504;DP=17718;EAS_AF=0.2718;AMR_AF=0.0576;AFR_AF=0.1309;EUR_AF=0.1034;SAS_AF=0.2198;AA=A|||;VT=SNP
9	36178023	rs148865622	C	T	100	PASS	AC=278;AF=0.0555112;AN=5008;NS=2504;DP=15741;EAS_AF=0;AMR_AF=0.0375;AFR_AF=0.0779;EUR_AF=0.0934;SAS_AF=0.0562;AA=C|||;VT=SNP
9	36178186	rs4565542	C	T	100	PASS	AC=2035;AF=0.40635;AN=5008;NS=2504;DP=18193;EAS_AF=0.4484;AMR_AF=0.2032;AFR_AF=0.5091;EUR_AF=0.2962;SAS_AF=0.4816;AA=C|||;VT=SNP
9	36178207	rs10124261	G	A	100	PASS	AC=2055;AF=0.410343;AN=5008;NS=2504;DP=17756;EAS_AF=0.4484;AMR_AF=0.2032;AFR_AF=0.5234;EUR_AF=0.2972;SAS_AF=0.4816;AA=G|||;VT=SNP
9	36178887	rs12351194	G	A	100	PASS	AC=773;AF=0.154353;AN=5008;NS=2504;DP=16770;EAS_AF=0.1776;AMR_AF=0.098;AFR_AF=0.1702;EUR_AF=0.0994;SAS_AF=0.2055;AA=G|||;VT=SNP
9	36179331	rs11562262	G	T	100	PASS	AC=1264;AF=0.252396;AN=5008;NS=2504;DP=19543;EAS_AF=0.2718;AMR_AF=0.1052;AFR_AF=0.3389;EUR_AF=0.1978;SAS_AF=0.2761;AA=G|||;VT=SNP
9	36180813	rs12380328	T	C	100	PASS	AC=380;AF=0.0758786;AN=5008;NS=2504;DP=19602;EAS_AF=0.0546;AMR_AF=0.0764;AFR_AF=0.0174;EUR_AF=0.1441;SAS_AF=0.1063;AA=T|||;VT=SNP
9	36180922	rs116612932	G	A	100	PASS	AC=278;AF=0.0555112;AN=5008;NS=2504;DP=20091;EAS_AF=0;AMR_AF=0.0375;AFR_AF=0.0779;EUR_AF=0.0934;SAS_AF=0.0562;AA=G|||;VT=SNP
9	36181101	rs7048047	G	A	100	PASS	AC=2105;AF=0.420327;AN=5008;NS=2504;DP=17161;EAS_AF=0.4484;AMR_AF=0.2061;AFR_AF=0.5598;EUR_AF=0.2972;SAS_AF=0.4816;AA=A|||;VT=SNP
9	36181500	rs77215498	G	T	100	PASS	AC=568;AF=0.113419;AN=5008;NS=2504;DP=16529;EAS_AF=0.1766;AMR_AF=0.0922;AFR_AF=0.0189;EUR_AF=0.0994;SAS_AF=0.2055;AA=G|||;VT=SNP
9	36182290	rs182833988	C	T	100	PASS	AC=11;AF=0.00219649;AN=5008;NS=2504;DP=16406;EAS_AF=0;AMR_AF=0.0014;AFR_AF=0;EUR_AF=0.0099;SAS_AF=0;AA=c|||;VT=SNP
9	36182476	rs145470752	A	G	100	PASS	AC=56;AF=0.0111821;AN=5008;NS=2504;DP=18014;EAS_AF=0.003;AMR_AF=0.0144;AFR_AF=0.0008;EUR_AF=0.0308;SAS_AF=0.0112;AA=A|||;VT=SNP
9	36182672	rs10814351	C	T	100	PASS	AC=811;AF=0.161941;AN=5008;NS=2504;DP=14393;EAS_AF=0.2718;AMR_AF=0.0576;AFR_AF=0.1331;EUR_AF=0.1044;SAS_AF=0.2209;AA=C|||;VT=SNP
9	36182711	rs143821422	C	T	100	PASS	AC=56;AF=0.0111821;AN=5008;NS=2504;DP=14363;EAS_AF=0;AMR_AF=0.0058;AFR_AF=0;EUR_AF=0.0199;SAS_AF=0.0327;AA=C|||;VT=SNP
9	36183670	rs12001360	A	C	100	PASS	AC=1152;AF=0.230032;AN=5008;NS=2504;DP=11010;EAS_AF=0.2718;AMR_AF=0.0965;AFR_AF=0.2587;EUR_AF=0.1978;SAS_AF=0.2761;AA=A|||;VT=SNP
9	36183865	rs35301855	A	G	100	PASS	AC=1266;AF=0.252796;AN=5008;NS=2504;DP=7649;EAS_AF=0.2718;AMR_AF=0.1023;AFR_AF=0.3411;EUR_AF=0.1988;SAS_AF=0.2761;AA=G|||;VT=SNP
9	36184897	rs10972781	T	G	100	PASS	AC=1161;AF=0.231829;AN=5008;NS=2504;DP=15569;EAS_AF=0.2728;AMR_AF=0.0994;AFR_AF=0.2632;EUR_AF=0.1978;SAS_AF=0.2761;AA=T|||;VT=SNP
9	36185166	rs10814353	T	C	100	PASS	AC=1216;AF=0.242812;AN=5008;NS=2504;DP=24318;EAS_AF=0.2718;AMR_AF=0.1009;AFR_AF=0.3041;EUR_AF=0.1988;SAS_AF=0.2761;AA=T|||;VT=SNP
9	36185190	rs10814354	T	C	100	PASS	AC=869;AF=0.173522;AN=5008;NS=2504;DP=24983;EAS_AF=0.2708;AMR_AF=0.0591;AFR_AF=0.1808;EUR_AF=0.1054;SAS_AF=0.2147;AA=T|||;VT=SNP
9	36185468	rs10972783	T	C	100	PASS	AC=811;AF=0.161941;AN=5008;NS=2504;DP=26326;EAS_AF=0.2718;AMR_AF=0.0576;AFR_AF=0.1339;EUR_AF=0.1044;SAS_AF=0.2198;AA=T|||;VT=SNP
9	36185491	rs76533028	A	G	100	PASS	AC=21;AF=0.00419329;AN=5008;NS=2504;DP=26383;EAS_AF=0;AMR_AF=0.0029;AFR_AF=0.0008;EUR_AF=0.0159;SAS_AF=0.002;AA=A|||;VT=SNP
9	36185624	rs117652515	C	T	100	PASS	AC=156;AF=0.0311502;AN=5008;NS=2504;DP=22649;EAS_AF=0.1389;AMR_AF=0.0014;AFR_AF=0;EUR_AF=0.0109;SAS_AF=0.0041;AA=C|||;VT=SNP
9	36185662	rs4878644	C	A	100	PASS	AC=696;AF=0.138978;AN=5008;NS=2504;DP=21318;EAS_AF=0.0754;AMR_AF=0.2795;AFR_AF=0.025;EUR_AF=0.2704;SAS_AF=0.1237;AA=C|||;VT=SNP
9	36186264	rs10972784	T	C	100	PASS	AC=3383;AF=0.675519;AN=5008;NS=2504;DP=20260;EAS_AF=0.4663;AMR_AF=0.6628;AFR_AF=0.7504;EUR_AF=0.8062;SAS_AF=0.6646;AA=C|||;VT=SNP
9	36188485	rs3758235	C	A	100	PASS	AC=663;AF=0.132388;AN=5008;NS=2504;DP=19687;EAS_AF=0.1796;AMR_AF=0.0634;AFR_AF=0.1687;EUR_AF=0.0487;SAS_AF=0.1697;AA=A|||;VT=SNP
9	36188548	rs3758234	C	T	100	PASS	AC=759;AF=0.151558;AN=5008;NS=2504;DP=19574;EAS_AF=0.0724;AMR_AF=0.2896;AFR_AF=0.0522;EUR_AF=0.2843;SAS_AF=0.1329;AA=C|||;VT=SNP
9	36188577	rs3758233	T	C	100	PASS	AC=1548;AF=0.309105;AN=5008;NS=2504;DP=19276;EAS_AF=0.375;AMR_AF=0.1398;AFR_AF=0.4705;EUR_AF=0.16;SAS_AF=0.2965;AA=t|||;VT=SNP
9	36188997	rs79268377	A	C	100	PASS	AC=30;AF=0.00599042;AN=5008;NS=2504;DP=20093;EAS_AF=0;AMR_AF=0.0043;AFR_AF=0.0015;EUR_AF=0.0229;SAS_AF=0.002;AA=A|||;VT=SNP
9	36189647	rs3739608	T	C	100	PASS	AC=456;AF=0.0910543;AN=5008;NS=2504;DP=18902;EAS_AF=0.1796;AMR_AF=0.0548;AFR_AF=0.0166;EUR_AF=0.0487;SAS_AF=0.1697;AA=T|||;VT=SNP
9	36190198	rs1999005	T	G	100	PASS	AC=604;AF=0.120607;AN=5008;NS=2504;DP=15867;EAS_AF=0.1954;AMR_AF=0.0634;AFR_AF=0.1044;EUR_AF=0.1044;SAS_AF=0.1227;AA=T|||;VT=SNP
9	36190751	rs34885485	C	T	100	PASS	AC=370;AF=0.0738818;AN=5008;NS=2504;DP=14872;EAS_AF=0;AMR_AF=0.0764;AFR_AF=0.0817;EUR_AF=0.1412;SAS_AF=0.0685;AA=C|||;VT=SNP
9	36191004	rs2274523	C	T	100	PASS	AC=660;AF=0.131789;AN=5008;NS=2504;DP=13594;EAS_AF=0.1796;AMR_AF=0.0605;AFR_AF=0.1679;EUR_AF=0.0487;SAS_AF=0.1697;AA=C|||;VT=SNP
9	36191149	rs2274524	T	C	100	PASS	AC=673;AF=0.134385;AN=5008;NS=2504;DP=11673;EAS_AF=0.1806;AMR_AF=0.0634;AFR_AF=0.1747;EUR_AF=0.0497;SAS_AF=0.1697;AA=C|||;VT=SNP;EX_TARGET
9	36191760	rs2025880	G	A	100	PASS	AC=599;AF=0.119609;AN=5008;NS=2504;DP=21701;EAS_AF=0.1944;AMR_AF=0.0634;AFR_AF=0.1014;EUR_AF=0.1024;SAS_AF=0.1247;AA=G|||;VT=SNP
9	36191830	rs7038386	A	G	100	PASS	AC=674;AF=0.134585;AN=5008;NS=2504;DP=19398;EAS_AF=0.1806;AMR_AF=0.0634;AFR_AF=0.1755;EUR_AF=0.0497;SAS_AF=0.1697;AA=A|||;VT=SNP
9	36192284	rs3780357	A	C	100	PASS	AC=661;AF=0.131989;AN=5008;NS=2504;DP=19790;EAS_AF=0.1806;AMR_AF=0.0605;AFR_AF=0.1687;EUR_AF=0.0487;SAS_AF=0.1687;AA=A|||;VT=SNP
9	36192570	rs12341943	T	C	100	PASS	AC=661;AF=0.131989;AN=5008;NS=2504;DP=21472;EAS_AF=0.1806;AMR_AF=0.0605;AFR_AF=0.1687;EUR_AF=0.0487;SAS_AF=0.1687;AA=C|||;VT=SNP
9	36192599	rs12337147	G	A	100	PASS	AC=663;AF=0.132388;AN=5008;NS=2504;DP=21162;EAS_AF=0.1806;AMR_AF=0.0605;AFR_AF=0.1687;EUR_AF=0.0487;SAS_AF=0.1708;AA=A|||;VT=SNP
9	36192912	rs12683072	C	G	100	PASS	AC=712;AF=0.142173;AN=5008;NS=2504;DP=22085;EAS_AF=0.1935;AMR_AF=0.0706;AFR_AF=0.1755;EUR_AF=0.1074;SAS_AF=0.1309;AA=C|||;VT=SNP
9	36193376	rs67215555	T	G	100	PASS	AC=377;AF=0.0752796;AN=5008;NS=2504;DP=16744;EAS_AF=0;AMR_AF=0.0764;AFR_AF=0.0877;EUR_AF=0.1402;SAS_AF=0.0685;AA=T|||;VT=SNP
9	36193388	rs59715969	T	A	100	PASS	AC=668;AF=0.133387;AN=5008;NS=2504;DP=17229;EAS_AF=0.1806;AMR_AF=0.0605;AFR_AF=0.1687;EUR_AF=0.0497;SAS_AF=0.1748;AA=T|||;VT=SNP
9	36193488	rs10972786	G	T	100	PASS	AC=668;AF=0.133387;AN=5008;NS=2504;DP=17811;EAS_AF=0.1806;AMR_AF=0.0605;AFR_AF=0.1687;EUR_AF=0.0497;SAS_AF=0.1748;AA=G|||;VT=SNP
9	36194269	rs71531218	C	G	100	PASS	AC=376;AF=0.0750799;AN=5008;NS=2504;DP=19241;EAS_AF=0;AMR_AF=0.0764;AFR_AF=0.087;EUR_AF=0.1402;SAS_AF=0.0685;AA=C|||;VT=SNP
9	36194313	rs12339646	C	T	100	PASS	AC=686;AF=0.136981;AN=5008;NS=2504;DP=19013;EAS_AF=0.1806;AMR_AF=0.0634;AFR_AF=0.1808;EUR_AF=0.0497;SAS_AF=0.1748;AA=c|||;VT=SNP
9	36194569	rs3736986	A	C	100	PASS	AC=908;AF=0.18131;AN=5008;NS=2504;DP=20283;EAS_AF=0.1935;AMR_AF=0.0764;AFR_AF=0.32;EUR_AF=0.1083;SAS_AF=0.1309;AA=C|||;VT=SNP
9	36195239	rs77508680	A	G	100	PASS	AC=37;AF=0.00738818;AN=5008;NS=2504;DP=19404;EAS_AF=0;AMR_AF=0.0072;AFR_AF=0.0015;EUR_AF=0.0268;SAS_AF=0.0031;AA=A|||;VT=SNP
9	36195699	rs10814356	C	T	100	PASS	AC=597;AF=0.119209;AN=5008;NS=2504;DP=17081;EAS_AF=0.1935;AMR_AF=0.0634;AFR_AF=0.1014;EUR_AF=0.1024;SAS_AF=0.1237;AA=C|||;VT=SNP
9	36195800	rs7025064	C	T	100	PASS	AC=675;AF=0.134784;AN=5008;NS=2504;DP=16013;EAS_AF=0.1806;AMR_AF=0.062;AFR_AF=0.1687;EUR_AF=0.0497;SAS_AF=0.181;AA=C|||;VT=SNP
9	36196407	rs74807146	G	A	100	PASS	AC=101;AF=0.0201677;AN=5008;NS=2504;DP=12773;EAS_AF=0;AMR_AF=0.0418;AFR_AF=0.003;EUR_AF=0.0586;SAS_AF=0.0092;AA=G|||;VT=SNP
9	36197256	rs117291059	A	G	100	PASS	AC=27;AF=0.00539137;AN=5008;NS=2504;DP=18445;EAS_AF=0;AMR_AF=0.0086;AFR_AF=0.0008;EUR_AF=0.0189;SAS_AF=0.001;AA=A|||;VT=SNP
9	36198058	rs7037073	A	C	100	PASS	AC=673;AF=0.134385;AN=5008;NS=2504;DP=12417;EAS_AF=0.1796;AMR_AF=0.0605;AFR_AF=0.1687;EUR_AF=0.0497;SAS_AF=0.181;AA=A|||;VT=SNP
9	36198141	rs13283924	A	G	100	PASS	AC=198;AF=0.0395367;AN=5008;NS=2504;DP=12778;EAS_AF=0.003;AMR_AF=0.0605;AFR_AF=0.0053;EUR_AF=0.0915;SAS_AF=0.0552;AA=A|||;VT=SNP
9	36198154	rs6476539	C	T	100	PASS	AC=1598;AF=0.319089;AN=5008;NS=2504;DP=12867;EAS_AF=0.374;AMR_AF=0.1398;AFR_AF=0.5;EUR_AF=0.1581;SAS_AF=0.3108;AA=C|||;VT=SNP
9	36198601	rs10120229	C	G	100	PASS	AC=673;AF=0.134385;AN=5008;NS=2504;DP=13213;EAS_AF=0.1796;AMR_AF=0.0605;AFR_AF=0.1687;EUR_AF=0.0497;SAS_AF=0.181;AA=c|||;VT=SNP
9	36198845	rs2772223	T	C	100	PASS	AC=3539;AF=0.706669;AN=5008;NS=2504;DP=11145;EAS_AF=0.494;AMR_AF=0.6556;AFR_AF=0.8714;EUR_AF=0.7982;SAS_AF=0.6452;AA=t|||;VT=SNP
9	36200624	rs35573565	A	G	100	PASS	AC=371;AF=0.0740815;AN=5008;NS=2504;DP=19740;EAS_AF=0;AMR_AF=0.0764;AFR_AF=0.0832;EUR_AF=0.1402;SAS_AF=0.0685;AA=A|||;VT=SNP
9	36200678	rs13287406	T	C	100	PASS	AC=375;AF=0.0748802;AN=5008;NS=2504;DP=18219;EAS_AF=0;AMR_AF=0.0764;AFR_AF=0.0855;EUR_AF=0.1402;SAS_AF=0.0695;AA=T|||;VT=SNP
9	36200885	rs75987339	A	G	100	PASS	AC=649;AF=0.129593;AN=5008;NS=2504;DP=19104;EAS_AF=0.1944;AMR_AF=0.0663;AFR_AF=0.1324;EUR_AF=0.1034;SAS_AF=0.1309;AA=A|||;VT=SNP
9	36201064	rs10972788	G	A	100	PASS	AC=75;AF=0.014976;AN=5008;NS=2504;DP=18240;EAS_AF=0;AMR_AF=0.0375;AFR_AF=0.0015;EUR_AF=0.0467;SAS_AF=0;AA=G|||;VT=SNP
9	36201251	rs3780356	A	G	100	PASS	AC=691;AF=0.137979;AN=5008;NS=2504;DP=19445;EAS_AF=0.1944;AMR_AF=0.0692;AFR_AF=0.1626;EUR_AF=0.1034;SAS_AF=0.1309;AA=A|||;VT=SNP
9	36202491	rs16933052	G	A	100	PASS	AC=673;AF=0.134385;AN=5008;NS=2504;DP=20441;EAS_AF=0.1855;AMR_AF=0.0605;AFR_AF=0.1687;EUR_AF=0.0497;SAS_AF=0.1748;AA=G|||;VT=SNP
9	36202806	rs28397009	C	T	100	PASS	AC=673;AF=0.134385;AN=5008;NS=2504;DP=19707;EAS_AF=0.1855;AMR_AF=0.0605;AFR_AF=0.1687;EUR_AF=0.0497;SAS_AF=0.1748;AA=C|||;VT=SNP
9	36203313	rs7036188	A	G	100	PASS	AC=695;AF=0.138778;AN=5008;NS=2504;DP=20187;EAS_AF=0.1944;AMR_AF=0.0677;AFR_AF=0.1664;EUR_AF=0.1034;SAS_AF=0.1309;AA=A|||;VT=SNP
9	36203718	rs4879960	T	C	100	PASS	AC=691;AF=0.137979;AN=5008;NS=2504;DP=20290;EAS_AF=0.0694;AMR_AF=0.2867;AFR_AF=0.0189;EUR_AF=0.2823;SAS_AF=0.1155;AA=T|||;VT=SNP
9	36204455	rs2025879	C	T	100	PASS	AC=2036;AF=0.40655;AN=5008;NS=2504;DP=21329;EAS_AF=0.38;AMR_AF=0.219;AFR_AF=0.6362;EUR_AF=0.2992;SAS_AF=0.3671;AA=T|||;VT=SNP
9	36204518	rs3818556	T	C	100	PASS	AC=642;AF=0.128195;AN=5008;NS=2504;DP=20026;EAS_AF=0.1944;AMR_AF=0.0663;AFR_AF=0.1271;EUR_AF=0.1034;SAS_AF=0.1309;AA=T|||;VT=SNP
9	36204639	rs117585711	A	G	100	PASS	AC=28;AF=0.00559105;AN=5008;NS=2504;DP=20335;EAS_AF=0;AMR_AF=0.0029;AFR_AF=0;EUR_AF=0.0219;SAS_AF=0.0041;AA=A|||;VT=SNP
9	36204912	rs7041383	C	T	100	PASS	AC=648;AF=0.129393;AN=5008;NS=2504;DP=18329;EAS_AF=0.1944;AMR_AF=0.0663;AFR_AF=0.1316;EUR_AF=0.1034;SAS_AF=0.1309;AA=C|||;VT=SNP
9	36205420	rs3780355	C	G	100	PASS	AC=689;AF=0.13758;AN=5008;NS=2504;DP=17438;EAS_AF=0.0694;AMR_AF=0.2839;AFR_AF=0.0189;EUR_AF=0.2823;SAS_AF=0.1155;AA=C|||;VT=SNP
9	36205811	rs141657293	C	T	100	PASS	AC=50;AF=0.00998403;AN=5008;NS=2504;DP=12013;EAS_AF=0;AMR_AF=0.0115;AFR_AF=0.0015;EUR_AF=0.0368;SAS_AF=0.0031;AA=C|||;VT=SNP
9	36206916	rs72731417	C	T	100	PASS	AC=47;AF=0.00938498;AN=5008;NS=2504;DP=20293;EAS_AF=0;AMR_AF=0.0115;AFR_AF=0.0015;EUR_AF=0.0338;SAS_AF=0.0031;AA=C|||;VT=SNP
9	36207127	rs7850868	G	T	100	PASS	AC=671;AF=0.133986;AN=5008;NS=2504;DP=17640;EAS_AF=0.1855;AMR_AF=0.0591;AFR_AF=0.1687;EUR_AF=0.0497;SAS_AF=0.1738;AA=G|||;VT=SNP
9	36207522	rs7851157	C	G	100	PASS	AC=671;AF=0.133986;AN=5008;NS=2504;DP=20903;EAS_AF=0.1855;AMR_AF=0.0591;AFR_AF=0.1687;EUR_AF=0.0497;SAS_AF=0.1738;AA=C|||;VT=SNP
9	36207549	rs35651477	C	T	100	PASS	AC=442;AF=0.0882588;AN=5008;NS=2504;DP=20271;EAS_AF=0;AMR_AF=0.0821;AFR_AF=0.1331;EUR_AF=0.1412;SAS_AF=0.0685;AA=C|||;VT=SNP
9	36207877	rs10046825	A	C	100	PASS	AC=671;AF=0.133986;AN=5008;NS=2504;DP=18497;EAS_AF=0.1855;AMR_AF=0.0591;AFR_AF=0.1687;EUR_AF=0.0497;SAS_AF=0.1738;AA=A|||;VT=SNP
9	36207967	rs16933076	C	T	100	PASS	AC=435;AF=0.086861;AN=5008;NS=2504;DP=19717;EAS_AF=0;AMR_AF=0.0793;AFR_AF=0.1293;EUR_AF=0.1412;SAS_AF=0.0685;AA=C|||;VT=SNP
9	36208626	rs3780354	G	A	100	PASS	AC=688;AF=0.13738;AN=5008;NS=2504;DP=21454;EAS_AF=0.1944;AMR_AF=0.0677;AFR_AF=0.1611;EUR_AF=0.1034;SAS_AF=0.1309;AA=G|||;VT=SNP
9	36208641	rs144849197	G	A	100	PASS	AC=31;AF=0.0061901;AN=5008;NS=2504;DP=395;EAS_AF=0;AMR_AF=0.0058;AFR_AF=0.0008;EUR_AF=0.0179;SAS_AF=0.0082;AA=G|||;VT=SNP
9	36209082	rs62541769	G	A	100	PASS	AC=64;AF=0.0127796;AN=5008;NS=2504;DP=19049;EAS_AF=0;AMR_AF=0.0144;AFR_AF=0.0015;EUR_AF=0.0447;SAS_AF=0.0072;AA=G|||;VT=SNP
9	36210409	rs143043565	C	T	100	PASS	AC=16;AF=0.00319489;AN=5008;NS=2504;DP=18645;EAS_AF=0;AMR_AF=0.0043;AFR_AF=0.0023;EUR_AF=0.0089;SAS_AF=0.001;AA=C|||;VT=SNP
9	36211031	rs77097171	T	C	100	PASS	AC=26;AF=0.00519169;AN=5008;NS=2504;DP=21251;EAS_AF=0;AMR_AF=0.0086;AFR_AF=0.0008;EUR_AF=0.0179;SAS_AF=0.001;AA=T|||;VT=SNP
9	36211827	rs1053414	C	T	100	PASS	AC=753;AF=0.150359;AN=5008;NS=2504;DP=21354;EAS_AF=0.1944;AMR_AF=0.0735;AFR_AF=0.2042;EUR_AF=0.1074;SAS_AF=0.1309;AA=C|||;VT=SNP
9	36211875	rs3628	C	T	100	PASS	AC=26;AF=0.00519169;AN=5008;NS=2504;DP=21562;EAS_AF=0;AMR_AF=0.0058;AFR_AF=0.0023;EUR_AF=0.0189;SAS_AF=0;AA=C|||;VT=SNP
9	36212560	rs10972789	G	A	100	PASS	AC=683;AF=0.136382;AN=5008;NS=2504;DP=21440;EAS_AF=0.1944;AMR_AF=0.0677;AFR_AF=0.1573;EUR_AF=0.1034;SAS_AF=0.1309;AA=G|||;VT=SNP
9	36212592	rs10972790	G	A	100	PASS	AC=780;AF=0.155751;AN=5008;NS=2504;DP=21700;EAS_AF=0.1944;AMR_AF=0.0735;AFR_AF=0.2247;EUR_AF=0.1074;SAS_AF=0.1309;AA=A|||;VT=SNP
9	36213849	rs2772220	A	G	100	PASS	AC=3525;AF=0.703874;AN=5008;NS=2504;DP=20287;EAS_AF=0.4921;AMR_AF=0.6499;AFR_AF=0.8691;EUR_AF=0.7992;SAS_AF=0.6391;AA=G|||;VT=SNP
9	36214971	rs1043313	G	A	100	PASS	AC=2851;AF=0.569289;AN=5008;NS=2504;DP=20696;EAS_AF=0.3135;AMR_AF=0.5879;AFR_AF=0.6952;EUR_AF=0.7485;SAS_AF=0.4652;AA=A|||;VT=SNP
9	36215151	rs150978860	G	C	100	PASS	AC=22;AF=0.00439297;AN=5008;NS=2504;DP=13793;EAS_AF=0;AMR_AF=0.0043;AFR_AF=0.0008;EUR_AF=0.0159;SAS_AF=0.002;AA=G|||;VT=SNP
9	36215536	rs7044157	C	G	100	PASS	AC=650;AF=0.129792;AN=5008;NS=2504;DP=17630;EAS_AF=0.1944;AMR_AF=0.0663;AFR_AF=0.1339;EUR_AF=0.1034;SAS_AF=0.1299;AA=C|||;VT=SNP
9	36215581	rs16933086	C	T	100	PASS	AC=669;AF=0.133586;AN=5008;NS=2504;DP=17342;EAS_AF=0.0506;AMR_AF=0.1427;AFR_AF=0.115;EUR_AF=0.2187;SAS_AF=0.1503;AA=C|||;VT=SNP
9	36217798	rs616009	G	A	100	PASS	AC=1504;AF=0.300319;AN=5008;NS=2504;DP=18176;EAS_AF=0.119;AMR_AF=0.4323;AFR_AF=0.2436;EUR_AF=0.5;SAS_AF=0.2648;AA=G|||;VT=SNP
9	36218012	rs192421511	T	C	100	PASS	AC=26;AF=0.00519169;AN=5008;NS=2504;DP=21045;EAS_AF=0.002;AMR_AF=0.0029;AFR_AF=0.0008;EUR_AF=0.0089;SAS_AF=0.0123;AA=T|||;VT=SNP
9	36218018	rs615108	C	G	100	PASS	AC=3521;AF=0.703075;AN=5008;NS=2504;DP=20879;EAS_AF=0.4931;AMR_AF=0.6499;AFR_AF=0.8676;EUR_AF=0.7982;SAS_AF=0.637;AA=G|||;VT=SNP
9	36218377	rs2296817	C	G	100	PASS	AC=602;AF=0.120208;AN=5008;NS=2504;DP=22422;EAS_AF=0.0506;AMR_AF=0.1398;AFR_AF=0.0673;EUR_AF=0.2177;SAS_AF=0.1493;AA=C|||;VT=SNP
9	36219505	rs74837062	C	T	100	PASS	AC=35;AF=0.00698882;AN=5008;NS=2504;DP=22902;EAS_AF=0;AMR_AF=0.0159;AFR_AF=0.0015;EUR_AF=0.0219;SAS_AF=0;AA=C|||;VT=SNP
9	36219881	rs111302956	G	A	100	PASS	AC=34;AF=0.00678914;AN=5008;NS=2504;DP=19296;EAS_AF=0.001;AMR_AF=0.0058;AFR_AF=0.003;EUR_AF=0.0129;SAS_AF=0.0123;AA=G|||;VT=SNP;EX_TARGET
9	36220134	rs2296818	T	C	100	PASS	AC=669;AF=0.133586;AN=5008;NS=2504;DP=20690;EAS_AF=0.1815;AMR_AF=0.0605;AFR_AF=0.1687;EUR_AF=0.0497;SAS_AF=0.1748;AA=C|||;VT=SNP
9	36220436	rs623166	G	A	100	PASS	AC=3720;AF=0.742812;AN=5008;NS=2504;DP=19741;EAS_AF=0.5883;AMR_AF=0.7349;AFR_AF=0.8661;EUR_AF=0.8091;SAS_AF=0.6728;AA=A|||;VT=SNP
9	36220845	rs79706990	T	C	100	PASS	AC=254;AF=0.0507188;AN=5008;NS=2504;DP=20759;EAS_AF=0.1577;AMR_AF=0.0014;AFR_AF=0.0008;EUR_AF=0.0179;SAS_AF=0.0767;AA=T|||;VT=SNP
9	36221134	rs626259	G	A	100	PASS	AC=3520;AF=0.702875;AN=5008;NS=2504;DP=18949;EAS_AF=0.4762;AMR_AF=0.6513;AFR_AF=0.8737;EUR_AF=0.8002;SAS_AF=0.6421;AA=A|||;VT=SNP
9	36221175	rs7873933	G	A	100	PASS	AC=720;AF=0.14377;AN=5008;NS=2504;DP=18118;EAS_AF=0.1716;AMR_AF=0.0648;AFR_AF=0.1959;EUR_AF=0.0517;SAS_AF=0.1953;AA=G|||;VT=SNP
9	36222537	rs11793464	G	A	100	PASS	AC=506;AF=0.101038;AN=5008;NS=2504;DP=18106;EAS_AF=0.1567;AMR_AF=0.0576;AFR_AF=0.093;EUR_AF=0.0924;SAS_AF=0.0941;AA=G|||;VT=SNP
9	36222649	rs10972795	C	G	100	PASS	AC=721;AF=0.14397;AN=5008;NS=2504;DP=19683;EAS_AF=0.1716;AMR_AF=0.0648;AFR_AF=0.1959;EUR_AF=0.0517;SAS_AF=0.1963;AA=C|||;VT=SNP
9	36223654	rs10758350	G	A	100	PASS	AC=1192;AF=0.238019;AN=5008;NS=2504;DP=16832;EAS_AF=0.2272;AMR_AF=0.3415;AFR_AF=0.1112;EUR_AF=0.3748;SAS_AF=0.2065;AA=G|||;VT=SNP
9	36223780	rs140478304	G	A	100	PASS	AC=557;AF=0.111222;AN=5008;NS=2504;DP=11315;EAS_AF=0.1706;AMR_AF=0.0605;AFR_AF=0.0741;EUR_AF=0.0527;SAS_AF=0.1963;AA=G|||;VT=SNP
9	36223801	rs28576111	C	T	100	PASS	AC=2977;AF=0.594449;AN=5008;NS=2504;DP=11534;EAS_AF=0.7202;AMR_AF=0.5072;AFR_AF=0.6573;EUR_AF=0.4066;SAS_AF=0.635;AA=T|||;VT=SNP
9	36224081	rs118150060	G	A	100	PASS	AC=47;AF=0.00938498;AN=5008;NS=2504;DP=16073;EAS_AF=0;AMR_AF=0.0144;AFR_AF=0.0015;EUR_AF=0.0328;SAS_AF=0.002;AA=g|||;VT=SNP
9	36224371	rs10972797	C	T	100	PASS	AC=679;AF=0.135583;AN=5008;NS=2504;DP=15959;EAS_AF=0.0506;AMR_AF=0.1455;AFR_AF=0.1203;EUR_AF=0.2157;SAS_AF=0.1544;AA=C|||;VT=SNP
9	36224911	rs147564937	C	A	100	PASS	AC=39;AF=0.00778754;AN=5008;NS=2504;DP=18879;EAS_AF=0;AMR_AF=0.0072;AFR_AF=0;EUR_AF=0.0239;SAS_AF=0.0102;AA=C|||;VT=SNP
9	36228564	rs35346335	C	A	100	PASS	AC=682;AF=0.136182;AN=5008;NS=2504;DP=12845;EAS_AF=0.0506;AMR_AF=0.1441;AFR_AF=0.1195;EUR_AF=0.2177;SAS_AF=0.1575;AA=C|||;VT=SNP
9	36229596	rs7036926	T	G	100	PASS	AC=3489;AF=0.696685;AN=5008;NS=2504;DP=21295;EAS_AF=0.4772;AMR_AF=0.647;AFR_AF=0.8525;EUR_AF=0.7992;SAS_AF=0.6421;AA=G|||;VT=SNP
9	36230079	rs145102690	G	A	100	PASS	AC=56;AF=0.0111821;AN=5008;NS=2504;DP=19463;EAS_AF=0;AMR_AF=0.0216;AFR_AF=0.0023;EUR_AF=0.0348;SAS_AF=0.0031;AA=G|||;VT=SNP
9	36231483	rs4879961	T	C	100	PASS	AC=3484;AF=0.695687;AN=5008;NS=2504;DP=24695;EAS_AF=0.4772;AMR_AF=0.647;AFR_AF=0.8487;EUR_AF=0.7992;SAS_AF=0.6421;AA=T|||;VT=SNP
9	36232193	rs117089674	A	T	100	PASS	AC=25;AF=0.00499201;AN=5008;NS=2504;DP=16651;EAS_AF=0.002;AMR_AF=0.0029;AFR_AF=0.0015;EUR_AF=0.0089;SAS_AF=0.0102;AA=A|||;VT=SNP
9	36232413	rs10738958	T	C	100	PASS	AC=2585;AF=0.516174;AN=5008;NS=2504;DP=15962;EAS_AF=0.3165;AMR_AF=0.5764;AFR_AF=0.5129;EUR_AF=0.7714;SAS_AF=0.4213;AA=C|||;VT=SNP
9	36233058	rs12337854	C	T	100	PASS	AC=730;AF=0.145767;AN=5008;NS=2504;DP=18245;EAS_AF=0.1736;AMR_AF=0.0692;AFR_AF=0.2012;EUR_AF=0.0517;SAS_AF=0.1933;AA=C|||;VT=SNP
9	36234244	rs143985783	T	C	100	PASS	AC=11;AF=0.00219649;AN=5008;NS=2504;DP=20640;EAS_AF=0;AMR_AF=0.0014;AFR_AF=0;EUR_AF=0.0099;SAS_AF=0;AA=T|||;VT=SNP
9	36234439	rs7019324	G	T	100	PASS	AC=730;AF=0.145767;AN=5008;NS=2504;DP=17506;EAS_AF=0.1736;AMR_AF=0.0692;AFR_AF=0.2005;EUR_AF=0.0527;SAS_AF=0.1933;AA=G|||;VT=SNP
9	36235187	rs3780353	C	T	100	PASS	AC=3325;AF=0.663938;AN=5008;NS=2504;DP=17821;EAS_AF=0.505;AMR_AF=0.6354;AFR_AF=0.7481;EUR_AF=0.7793;SAS_AF=0.6155;AA=T|||;VT=SNP
9	36235621	rs7851602	A	C	100	PASS	AC=2011;AF=0.401558;AN=5008;NS=2504;DP=15502;EAS_AF=0.3065;AMR_AF=0.487;AFR_AF=0.3048;EUR_AF=0.5905;SAS_AF=0.3753;AA=A|||;VT=SNP
9	36236494	rs7027696	A	G	100	PASS	AC=3328;AF=0.664537;AN=5008;NS=2504;DP=17817;EAS_AF=0.504;AMR_AF=0.6369;AFR_AF=0.7496;EUR_AF=0.7803;SAS_AF=0.6155;AA=G|||;VT=SNP
9	36237803	rs183241490	C	T	100	PASS	AC=23;AF=0.00459265;AN=5008;NS=2504;DP=15660;EAS_AF=0.002;AMR_AF=0.0029;AFR_AF=0.0008;EUR_AF=0.008;SAS_AF=0.0102;AA=c|||;VT=SNP
9	36238272	rs183005747	C	T	100	PASS	AC=17;AF=0.00339457;AN=5008;NS=2504;DP=18575;EAS_AF=0;AMR_AF=0.0086;AFR_AF=0;EUR_AF=0.0109;SAS_AF=0;AA=C|||;VT=SNP
9	36238454	rs187960516	G	A	100	PASS	AC=18;AF=0.00359425;AN=5008;NS=2504;DP=19784;EAS_AF=0;AMR_AF=0.0115;AFR_AF=0;EUR_AF=0.0099;SAS_AF=0;AA=G|||;VT=SNP
9	36238716	rs147704314	G	C	100	PASS	AC=12;AF=0.00239617;AN=5008;NS=2504;DP=18954;EAS_AF=0;AMR_AF=0.0014;AFR_AF=0;EUR_AF=0.0099;SAS_AF=0.001;AA=G|||;VT=SNP
9	36239445	rs12555083	T	G	100	PASS	AC=48;AF=0.00958466;AN=5008;NS=2504;DP=20320;EAS_AF=0;AMR_AF=0.0144;AFR_AF=0.0015;EUR_AF=0.0338;SAS_AF=0.002;AA=T|||;VT=SNP
9	36240445	rs4879962	C	G	100	PASS	AC=3413;AF=0.68151;AN=5008;NS=2504;DP=20896;EAS_AF=0.503;AMR_AF=0.6398;AFR_AF=0.8132;EUR_AF=0.7803;SAS_AF=0.6155;AA=G|||;VT=SNP
9	36240516	rs10123243	A	T	100	PASS	AC=3324;AF=0.663738;AN=5008;NS=2504;DP=21059;EAS_AF=0.503;AMR_AF=0.6369;AFR_AF=0.7481;EUR_AF=0.7793;SAS_AF=0.6155;AA=T|||;VT=SNP
9	36241522	rs7026862	G	T	100	PASS	AC=1058;AF=0.211262;AN=5008;NS=2504;DP=18787;EAS_AF=0.1726;AMR_AF=0.0836;AFR_AF=0.4312;EUR_AF=0.0586;SAS_AF=0.2014;AA=T|||;VT=SNP
9	36242043	rs144864932	G	A	100	PASS	AC=38;AF=0.00758786;AN=5008;NS=2504;DP=17043;EAS_AF=0;AMR_AF=0.013;AFR_AF=0.0015;EUR_AF=0.0229;SAS_AF=0.0041;AA=G|||;VT=SNP
9	36242309	rs28667453	T	C	100	PASS	AC=764;AF=0.152556;AN=5008;NS=2504;DP=17347;EAS_AF=0.1726;AMR_AF=0.072;AFR_AF=0.2247;EUR_AF=0.0527;SAS_AF=0.1943;AA=T|||;VT=SNP
9	36242662	rs111271363	G	A	100	PASS	AC=571;AF=0.114018;AN=5008;NS=2504;DP=17862;EAS_AF=0.0685;AMR_AF=0.1369;AFR_AF=0.0166;EUR_AF=0.2187;SAS_AF=0.1687;AA=G|||;VT=SNP
9	36242918	rs4878645	C	G	100	PASS	AC=3320;AF=0.662939;AN=5008;NS=2504;DP=16564;EAS_AF=0.5;AMR_AF=0.634;AFR_AF=0.7489;EUR_AF=0.7793;SAS_AF=0.6155;AA=G|||;VT=SNP
9	36244243	rs4563970	G	A	100	PASS	AC=3247;AF=0.648363;AN=5008;NS=2504;DP=17019;EAS_AF=0.5;AMR_AF=0.6311;AFR_AF=0.6967;EUR_AF=0.7773;SAS_AF=0.6155;AA=G|||;VT=SNP
9	36244396	rs7024955	T	A	100	PASS	AC=2013;AF=0.401957;AN=5008;NS=2504;DP=16550;EAS_AF=0.3046;AMR_AF=0.487;AFR_AF=0.3048;EUR_AF=0.5934;SAS_AF=0.3763;AA=T|||;VT=SNP
9	36244579	rs7025232	T	C	100	PASS	AC=1203;AF=0.240216;AN=5008;NS=2504;DP=17376;EAS_AF=0.2371;AMR_AF=0.3401;AFR_AF=0.1165;EUR_AF=0.3708;SAS_AF=0.2055;AA=T|||;VT=SNP
9	36244724	rs11791937	G	A	100	PASS	AC=98;AF=0.0195687;AN=5008;NS=2504;DP=15410;EAS_AF=0.006;AMR_AF=0.0259;AFR_AF=0.003;EUR_AF=0.0586;SAS_AF=0.0112;AA=G|||;VT=SNP
9	36245759	rs7871216	A	G	100	PASS	AC=507;AF=0.101238;AN=5008;NS=2504;DP=17637;EAS_AF=0.1657;AMR_AF=0.0576;AFR_AF=0.0923;EUR_AF=0.0885;SAS_AF=0.091;AA=A|||;VT=SNP
9	36246594	rs7861442	T	C	100	PASS	AC=2016;AF=0.402556;AN=5008;NS=2504;DP=19402;EAS_AF=0.3046;AMR_AF=0.4885;AFR_AF=0.3064;EUR_AF=0.5934;SAS_AF=0.3763;AA=T|||;VT=SNP
9	36246962	rs10738960	G	A	100	PASS	AC=3249;AF=0.648762;AN=5008;NS=2504;DP=16433;EAS_AF=0.5;AMR_AF=0.6311;AFR_AF=0.6982;EUR_AF=0.7773;SAS_AF=0.6155;AA=G|||;VT=SNP
9	36247558	rs147916630	G	A	100	PASS	AC=15;AF=0.00299521;AN=5008;NS=2504;DP=16746;EAS_AF=0;AMR_AF=0.0058;AFR_AF=0;EUR_AF=0.0109;SAS_AF=0;AA=G|||;VT=SNP
9	36247789	rs4879963	G	C	100	PASS	AC=3320;AF=0.662939;AN=5008;NS=2504;DP=16499;EAS_AF=0.5;AMR_AF=0.634;AFR_AF=0.7496;EUR_AF=0.7783;SAS_AF=0.6155;AA=C|||;VT=SNP
9	36247826	rs4879964	C	G	100	PASS	AC=2352;AF=0.469649;AN=5008;NS=2504;DP=15758;EAS_AF=0.3284;AMR_AF=0.5548;AFR_AF=0.3835;EUR_AF=0.7197;SAS_AF=0.4141;AA=C|||;VT=SNP
9	36248109	rs7025989	G	A	100	PASS	AC=3320;AF=0.662939;AN=5008;NS=2504;DP=17043;EAS_AF=0.5;AMR_AF=0.634;AFR_AF=0.7496;EUR_AF=0.7783;SAS_AF=0.6155;AA=A|||;VT=SNP
9	36248292	rs4879965	T	C	100	PASS	AC=2013;AF=0.401957;AN=5008;NS=2504;DP=15564;EAS_AF=0.3046;AMR_AF=0.487;AFR_AF=0.3048;EUR_AF=0.5934;SAS_AF=0.3763;AA=T|||;VT=SNP
9	36248313	rs185841763	T	G	100	PASS	AC=23;AF=0.00459265;AN=5008;NS=2504;DP=15431;EAS_AF=0.002;AMR_AF=0.0029;AFR_AF=0.0008;EUR_AF=0.008;SAS_AF=0.0102;AA=T|||;VT=SNP
9	36248440	rs4879966	T	A	100	PASS	AC=2012;AF=0.401757;AN=5008;NS=2504;DP=14607;EAS_AF=0.3046;AMR_AF=0.487;AFR_AF=0.3048;EUR_AF=0.5934;SAS_AF=0.3753;AA=T|||;VT=SNP
9	36248825	rs4878646	A	G	100	PASS	AC=2014;AF=0.402157;AN=5008;NS=2504;DP=19043;EAS_AF=0.3046;AMR_AF=0.4885;AFR_AF=0.3048;EUR_AF=0.5934;SAS_AF=0.3763;AA=A|||;VT=SNP
9	36249611	rs143457494	T	C	100	PASS	AC=116;AF=0.0231629;AN=5008;NS=2504;DP=15548;EAS_AF=0.0248;AMR_AF=0.0058;AFR_AF=0.0477;EUR_AF=0.0089;SAS_AF=0.0153;AA=T|||;VT=SNP
9	36249642	rs185612372	G	A	100	PASS	AC=216;AF=0.043131;AN=5008;NS=2504;DP=15615;EAS_AF=0.0238;AMR_AF=0.0245;AFR_AF=0.0613;EUR_AF=0.0656;SAS_AF=0.0286;AA=G|||;VT=SNP
9	36249742	rs147972354	G	A	100	PASS	AC=202;AF=0.0403355;AN=5008;NS=2504;DP=15115;EAS_AF=0.0238;AMR_AF=0.0245;AFR_AF=0.0507;EUR_AF=0.0656;SAS_AF=0.0286;AA=G|||;VT=SNP
9	36250118	rs6476541	A	T	100	PASS	AC=3247;AF=0.648363;AN=5008;NS=2504;DP=20841;EAS_AF=0.5;AMR_AF=0.6311;AFR_AF=0.6967;EUR_AF=0.7773;SAS_AF=0.6155;AA=A|||;VT=SNP
9	36250377	rs1887522	G	C	100	PASS	AC=2101;AF=0.419529;AN=5008;NS=2504;DP=21176;EAS_AF=0.3046;AMR_AF=0.5288;AFR_AF=0.3064;EUR_AF=0.6501;SAS_AF=0.3763;AA=G|||;VT=SNP
9	36250665	rs10758352	T	C	100	PASS	AC=3320;AF=0.662939;AN=5008;NS=2504;DP=19536;EAS_AF=0.5;AMR_AF=0.6354;AFR_AF=0.7489;EUR_AF=0.7783;SAS_AF=0.6155;AA=C|||;VT=SNP
9	36251301	rs10758353	G	A	100	PASS	AC=3321;AF=0.663139;AN=5008;NS=2504;DP=18108;EAS_AF=0.5;AMR_AF=0.6369;AFR_AF=0.7489;EUR_AF=0.7783;SAS_AF=0.6155;AA=A|||;VT=SNP
9	36251526	rs7874060	C	T	100	PASS	AC=3463;AF=0.691494;AN=5008;NS=2504;DP=18487;EAS_AF=0.5;AMR_AF=0.6398;AFR_AF=0.854;EUR_AF=0.7793;SAS_AF=0.6155;AA=T|||;VT=SNP
9	36252709	rs7020839	A	C	100	PASS	AC=3465;AF=0.691893;AN=5008;NS=2504;DP=15696;EAS_AF=0.5;AMR_AF=0.6398;AFR_AF=0.854;EUR_AF=0.7793;SAS_AF=0.6176;AA=C|||;VT=SNP
9	36253108	rs7024380	A	G	100	PASS	AC=3368;AF=0.672524;AN=5008;NS=2504;DP=13228;EAS_AF=0.5;AMR_AF=0.6369;AFR_AF=0.7829;EUR_AF=0.7783;SAS_AF=0.6176;AA=G|||;VT=SNP
9	36253323	rs10972805	A	G	100	PASS	AC=690;AF=0.13778;AN=5008;NS=2504;DP=12145;EAS_AF=0.0714;AMR_AF=0.2839;AFR_AF=0.0197;EUR_AF=0.2823;SAS_AF=0.1135;AA=A|||;VT=SNP
9	36253463	rs13287940	C	T	100	PASS	AC=2149;AF=0.429113;AN=5008;NS=2504;DP=10954;EAS_AF=0.3046;AMR_AF=0.5303;AFR_AF=0.3404;EUR_AF=0.6501;SAS_AF=0.3783;AA=A|||;VT=SNP
9	36253503	rs141999746	G	T	100	PASS	AC=10;AF=0.00199681;AN=5008;NS=2504;DP=11898;EAS_AF=0;AMR_AF=0.0014;AFR_AF=0;EUR_AF=0.0089;SAS_AF=0;AA=G|||;VT=SNP
9	36253806	rs71487711	G	A	100	PASS	AC=605;AF=0.120807;AN=5008;NS=2504;DP=13820;EAS_AF=0.1657;AMR_AF=0.0994;AFR_AF=0.0953;EUR_AF=0.1491;SAS_AF=0.0951;AA=g|||;VT=SNP
9	36253826	rs10972806	C	T	100	PASS	AC=3296;AF=0.658147;AN=5008;NS=2504;DP=12943;EAS_AF=0.5;AMR_AF=0.634;AFR_AF=0.7307;EUR_AF=0.7773;SAS_AF=0.6176;AA=c|||;VT=SNP
9	36253991	rs10814360	A	G	100	PASS	AC=3369;AF=0.672724;AN=5008;NS=2504;DP=15517;EAS_AF=0.5;AMR_AF=0.6369;AFR_AF=0.7837;EUR_AF=0.7783;SAS_AF=0.6176;AA=G|||;VT=SNP
9	36254470	rs116533152	A	G	100	PASS	AC=219;AF=0.04373;AN=5008;NS=2504;DP=14347;EAS_AF=0.0238;AMR_AF=0.0245;AFR_AF=0.0537;EUR_AF=0.0696;SAS_AF=0.0378;AA=A|||;VT=SNP
9	36254510	rs10738961	C	T	100	PASS	AC=3409;AF=0.680711;AN=5008;NS=2504;DP=14358;EAS_AF=0.5;AMR_AF=0.6383;AFR_AF=0.8124;EUR_AF=0.7793;SAS_AF=0.6176;AA=T|||;VT=SNP
9	36254541	rs10738962	A	T	100	PASS	AC=2150;AF=0.429313;AN=5008;NS=2504;DP=15333;EAS_AF=0.3046;AMR_AF=0.5317;AFR_AF=0.3404;EUR_AF=0.6501;SAS_AF=0.3783;AA=A|||;VT=SNP
9	36254977	rs10758354	T	C	100	PASS	AC=3464;AF=0.691693;AN=5008;NS=2504;DP=17894;EAS_AF=0.499;AMR_AF=0.6398;AFR_AF=0.854;EUR_AF=0.7793;SAS_AF=0.6176;AA=C|||;VT=SNP
9	36255035	rs115589905	G	T	100	PASS	AC=126;AF=0.0251597;AN=5008;NS=2504;DP=19524;EAS_AF=0;AMR_AF=0.0202;AFR_AF=0.0265;EUR_AF=0.0606;SAS_AF=0.0164;AA=G|||;VT=SNP
9	36256024	rs10814361	C	A	100	PASS	AC=2402;AF=0.479633;AN=5008;NS=2504;DP=17368;EAS_AF=0.3274;AMR_AF=0.5548;AFR_AF=0.4206;EUR_AF=0.7197;SAS_AF=0.4162;AA=C|||;VT=SNP
9	36256169	rs59637631	C	T	100	PASS	AC=746;AF=0.148962;AN=5008;NS=2504;DP=16346;EAS_AF=0.1716;AMR_AF=0.0706;AFR_AF=0.2126;EUR_AF=0.0527;SAS_AF=0.1943;AA=C|||;VT=SNP
9	36256311	rs7038067	G	A	100	PASS	AC=3290;AF=0.656949;AN=5008;NS=2504;DP=13073;EAS_AF=0.499;AMR_AF=0.6326;AFR_AF=0.7277;EUR_AF=0.7773;SAS_AF=0.6176;AA=G|||;VT=SNP
9	36256334	rs7023330	T	C	100	PASS	AC=3463;AF=0.691494;AN=5008;NS=2504;DP=14755;EAS_AF=0.499;AMR_AF=0.6383;AFR_AF=0.854;EUR_AF=0.7793;SAS_AF=0.6176;AA=C|||;VT=SNP
9	36256390	rs7023349	T	C	100	PASS	AC=3367;AF=0.672324;AN=5008;NS=2504;DP=13672;EAS_AF=0.499;AMR_AF=0.6354;AFR_AF=0.7837;EUR_AF=0.7783;SAS_AF=0.6176;AA=C|||;VT=SNP
9	36256811	rs7024003	T	C	100	PASS	AC=3367;AF=0.672324;AN=5008;NS=2504;DP=19156;EAS_AF=0.499;AMR_AF=0.6354;AFR_AF=0.7837;EUR_AF=0.7783;SAS_AF=0.6176;AA=C|||;VT=SNP
9	36256995	rs7038897	G	A	100	PASS	AC=3290;AF=0.656949;AN=5008;NS=2504;DP=18005;EAS_AF=0.499;AMR_AF=0.6326;AFR_AF=0.7277;EUR_AF=0.7773;SAS_AF=0.6176;AA=G|||;VT=SNP
9	36257489	rs7042395	C	T	100	PASS	AC=3290;AF=0.656949;AN=5008;NS=2504;DP=14355;EAS_AF=0.499;AMR_AF=0.6326;AFR_AF=0.7269;EUR_AF=0.7783;SAS_AF=0.6176;AA=C|||;VT=SNP
9	36257538	rs144326611	C	T	100	PASS	AC=63;AF=0.0125799;AN=5008;NS=2504;DP=13834;EAS_AF=0;AMR_AF=0.0144;AFR_AF=0.0015;EUR_AF=0.0427;SAS_AF=0.0082;AA=C|||;VT=SNP
9	36257992	rs10814362	G	T	100	PASS	AC=3289;AF=0.656749;AN=5008;NS=2504;DP=10715;EAS_AF=0.5;AMR_AF=0.6326;AFR_AF=0.7269;EUR_AF=0.7763;SAS_AF=0.6176;AA=G|||;VT=SNP
9	36258547	rs35078360	C	T	100	PASS	AC=706;AF=0.140974;AN=5008;NS=2504;DP=12827;EAS_AF=0.0675;AMR_AF=0.1455;AFR_AF=0.115;EUR_AF=0.2177;SAS_AF=0.1697;AA=C|||;VT=SNP
9	36258777	rs66464053	G	T	100	PASS	AC=708;AF=0.141374;AN=5008;NS=2504;DP=17065;EAS_AF=0.1716;AMR_AF=0.0677;AFR_AF=0.1853;EUR_AF=0.0527;SAS_AF=0.1943;AA=G|||;VT=SNP
9	36259287	rs4879967	C	A	100	PASS	AC=3365;AF=0.671925;AN=5008;NS=2504;DP=18387;EAS_AF=0.5;AMR_AF=0.6354;AFR_AF=0.7821;EUR_AF=0.7773;SAS_AF=0.6176;AA=A|||;VT=SNP
9	36259720	rs34843838	C	T	100	PASS	AC=571;AF=0.114018;AN=5008;NS=2504;DP=17926;EAS_AF=0.0675;AMR_AF=0.1369;AFR_AF=0.0174;EUR_AF=0.2177;SAS_AF=0.1697;AA=C|||;VT=SNP
9	36259796	rs10758355	T	C	100	PASS	AC=3289;AF=0.656749;AN=5008;NS=2504;DP=17162;EAS_AF=0.5;AMR_AF=0.6326;AFR_AF=0.7269;EUR_AF=0.7763;SAS_AF=0.6176;AA=T|||;VT=SNP
9	36259981	rs10758356	C	T	100	PASS	AC=3407;AF=0.680312;AN=5008;NS=2504;DP=18839;EAS_AF=0.5;AMR_AF=0.6369;AFR_AF=0.8124;EUR_AF=0.7783;SAS_AF=0.6176;AA=T|||;VT=SNP
9	36260722	rs10972810	C	T	100	PASS	AC=746;AF=0.148962;AN=5008;NS=2504;DP=13583;EAS_AF=0.1726;AMR_AF=0.0706;AFR_AF=0.211;EUR_AF=0.0527;SAS_AF=0.1953;AA=C|||;VT=SNP
9	36261111	rs7036270	A	G	100	PASS	AC=3370;AF=0.672923;AN=5008;NS=2504;DP=16424;EAS_AF=0.5;AMR_AF=0.6354;AFR_AF=0.7852;EUR_AF=0.7773;SAS_AF=0.6186;AA=G|||;VT=SNP
9	36262120	rs10114702	C	T	100	PASS	AC=2091;AF=0.417532;AN=5008;NS=2504;DP=14690;EAS_AF=0.4097;AMR_AF=0.4539;AFR_AF=0.3646;EUR_AF=0.4841;SAS_AF=0.4029;AA=C|||;VT=SNP
9	36262737	rs10972814	G	A	100	PASS	AC=707;AF=0.141174;AN=5008;NS=2504;DP=17225;EAS_AF=0.0675;AMR_AF=0.1455;AFR_AF=0.115;EUR_AF=0.2177;SAS_AF=0.1708;AA=G|||;VT=SNP
9	36263435	rs62541786	T	G	100	PASS	AC=706;AF=0.140974;AN=5008;NS=2504;DP=15315;EAS_AF=0.0675;AMR_AF=0.1455;AFR_AF=0.1142;EUR_AF=0.2177;SAS_AF=0.1708;AA=T|||;VT=SNP
9	36263577	rs77158685	A	G	100	PASS	AC=223;AF=0.0445288;AN=5008;NS=2504;DP=17371;EAS_AF=0.0149;AMR_AF=0.0245;AFR_AF=0.0635;EUR_AF=0.0696;SAS_AF=0.0378;AA=A|||;VT=SNP
9	36263800	rs7046089	G	A	100	PASS	AC=748;AF=0.149361;AN=5008;NS=2504;DP=15542;EAS_AF=0.1726;AMR_AF=0.0706;AFR_AF=0.2141;EUR_AF=0.0527;SAS_AF=0.1933;AA=G|||;VT=SNP
9	36264446	rs12379347	A	G	100	PASS	AC=690;AF=0.13778;AN=5008;NS=2504;DP=17735;EAS_AF=0.0714;AMR_AF=0.2824;AFR_AF=0.0197;EUR_AF=0.2823;SAS_AF=0.1145;AA=A|||;VT=SNP
9	36264542	rs10972815	C	A	100	PASS	AC=172;AF=0.034345;AN=5008;NS=2504;DP=20277;EAS_AF=0;AMR_AF=0.0735;AFR_AF=0.0045;EUR_AF=0.1093;SAS_AF=0.0051;AA=C|||;VT=SNP
9	36264876	rs56701508	G	A	100	PASS	AC=746;AF=0.148962;AN=5008;NS=2504;DP=21196;EAS_AF=0.1726;AMR_AF=0.0706;AFR_AF=0.2126;EUR_AF=0.0527;SAS_AF=0.1933;AA=G|||;VT=SNP
9	36264952	rs10738963	T	C	100	PASS	AC=3356;AF=0.670128;AN=5008;NS=2504;DP=20673;EAS_AF=0.4911;AMR_AF=0.6354;AFR_AF=0.7814;EUR_AF=0.7773;SAS_AF=0.6186;AA=T|||;VT=SNP
9	36265159	rs10117275	G	A	100	PASS	AC=3276;AF=0.654153;AN=5008;NS=2504;DP=21707;EAS_AF=0.4911;AMR_AF=0.6326;AFR_AF=0.7231;EUR_AF=0.7763;SAS_AF=0.6186;AA=G|||;VT=SNP
9	36265734	rs4879968	T	C	100	PASS	AC=3453;AF=0.689497;AN=5008;NS=2504;DP=16864;EAS_AF=0.4931;AMR_AF=0.6383;AFR_AF=0.851;EUR_AF=0.7783;SAS_AF=0.6186;AA=C|||;VT=SNP
9	36265798	rs4879969	C	A	100	PASS	AC=3352;AF=0.669329;AN=5008;NS=2504;DP=16843;EAS_AF=0.4921;AMR_AF=0.6354;AFR_AF=0.7776;EUR_AF=0.7773;SAS_AF=0.6186;AA=A|||;VT=SNP
9	36266046	rs111405478	T	A	100	PASS	AC=29;AF=0.00579073;AN=5008;NS=2504;DP=15794;EAS_AF=0.001;AMR_AF=0.0043;AFR_AF=0.0008;EUR_AF=0.0089;SAS_AF=0.0153;AA=T|||;VT=SNP
9	36266084	rs10972816	G	A	100	PASS	AC=704;AF=0.140575;AN=5008;NS=2504;DP=14927;EAS_AF=0.0655;AMR_AF=0.1455;AFR_AF=0.1142;EUR_AF=0.2177;SAS_AF=0.1708;AA=G|||;VT=SNP
9	36266197	rs28669370	C	G	100	PASS	AC=748;AF=0.149361;AN=5008;NS=2504;DP=14503;EAS_AF=0.1726;AMR_AF=0.0706;AFR_AF=0.2141;EUR_AF=0.0527;SAS_AF=0.1933;AA=C|||;VT=SNP
9	36266284	rs113816646	G	A	100	PASS	AC=13;AF=0.00259585;AN=5008;NS=2504;DP=17490;EAS_AF=0;AMR_AF=0.0014;AFR_AF=0;EUR_AF=0.008;SAS_AF=0.0041;AA=G|||;VT=SNP
9	36266582	rs12378877	T	A	100	PASS	AC=570;AF=0.113818;AN=5008;NS=2504;DP=15400;EAS_AF=0.0655;AMR_AF=0.1369;AFR_AF=0.0174;EUR_AF=0.2177;SAS_AF=0.1708;AA=T|||;VT=SNP
9	36266883	rs7855945	A	G	100	PASS	AC=3452;AF=0.689297;AN=5008;NS=2504;DP=11602;EAS_AF=0.4921;AMR_AF=0.6383;AFR_AF=0.851;EUR_AF=0.7783;SAS_AF=0.6186;AA=a|||;VT=SNP
9	36267017	rs35406010	C	T	100	PASS	AC=748;AF=0.149361;AN=5008;NS=2504;DP=16651;EAS_AF=0.1726;AMR_AF=0.0706;AFR_AF=0.2141;EUR_AF=0.0527;SAS_AF=0.1933;AA=C|||;VT=SNP
9	36267261	rs4242701	A	G	100	PASS	AC=1453;AF=0.290136;AN=5008;NS=2504;DP=19037;EAS_AF=0.2391;AMR_AF=0.3847;AFR_AF=0.2315;EUR_AF=0.4314;SAS_AF=0.2096;AA=A|||;VT=SNP
9	36267745	rs7032398	A	T	100	PASS	AC=257;AF=0.0513179;AN=5008;NS=2504;DP=15667;EAS_AF=0.0149;AMR_AF=0.0259;AFR_AF=0.0885;EUR_AF=0.0696;SAS_AF=0.0378;AA=T|||;VT=SNP
9	36267825	rs117012989	G	A	100	PASS	AC=39;AF=0.00778754;AN=5008;NS=2504;DP=17535;EAS_AF=0;AMR_AF=0.0086;AFR_AF=0.0008;EUR_AF=0.0129;SAS_AF=0.0194;AA=G|||;VT=SNP
9	36268041	rs7035961	C	G	100	PASS	AC=3451;AF=0.689097;AN=5008;NS=2504;DP=15843;EAS_AF=0.4911;AMR_AF=0.6383;AFR_AF=0.851;EUR_AF=0.7783;SAS_AF=0.6186;AA=G|||;VT=SNP
9	36268251	rs4878647	A	T	100	PASS	AC=3351;AF=0.669129;AN=5008;NS=2504;DP=20179;EAS_AF=0.4911;AMR_AF=0.6354;AFR_AF=0.7776;EUR_AF=0.7773;SAS_AF=0.6186;AA=T|||;VT=SNP
9	36268277	rs4878648	C	T	100	PASS	AC=1442;AF=0.287939;AN=5008;NS=2504;DP=20133;EAS_AF=0.2381;AMR_AF=0.3847;AFR_AF=0.2239;EUR_AF=0.4314;SAS_AF=0.2096;AA=C|||;VT=SNP
9	36268384	rs4878649	T	C	100	PASS	AC=3451;AF=0.689097;AN=5008;NS=2504;DP=20478;EAS_AF=0.4911;AMR_AF=0.6383;AFR_AF=0.851;EUR_AF=0.7783;SAS_AF=0.6186;AA=C|||;VT=SNP
9	36269697	rs13288830	C	A	100	PASS	AC=637;AF=0.127196;AN=5008;NS=2504;DP=12075;EAS_AF=0.0655;AMR_AF=0.1427;AFR_AF=0.0651;EUR_AF=0.2177;SAS_AF=0.1708;AA=C|||;VT=SNP
9	36269958	rs62541805	C	T	100	PASS	AC=62;AF=0.0123802;AN=5008;NS=2504;DP=16743;EAS_AF=0;AMR_AF=0.0144;AFR_AF=0.0015;EUR_AF=0.0427;SAS_AF=0.0072;AA=C|||;VT=SNP
9	36270169	rs34418415	A	G	100	PASS	AC=884;AF=0.176518;AN=5008;NS=2504;DP=14380;EAS_AF=0.1726;AMR_AF=0.0778;AFR_AF=0.3041;EUR_AF=0.0577;SAS_AF=0.2004;AA=A|||;VT=SNP
9	36270180	rs117442560	G	A	100	PASS	AC=96;AF=0.0191693;AN=5008;NS=2504;DP=14037;EAS_AF=0;AMR_AF=0.0202;AFR_AF=0.0038;EUR_AF=0.0606;SAS_AF=0.0164;AA=G|||;VT=SNP
9	36270465	rs10972818	C	T	100	PASS	AC=704;AF=0.140575;AN=5008;NS=2504;DP=12103;EAS_AF=0.0655;AMR_AF=0.1455;AFR_AF=0.1142;EUR_AF=0.2177;SAS_AF=0.1708;AA=C|||;VT=SNP
9	36270880	rs4878650	C	T	100	PASS	AC=2387;AF=0.476637;AN=5008;NS=2504;DP=15525;EAS_AF=0.3194;AMR_AF=0.5548;AFR_AF=0.4145;EUR_AF=0.7187;SAS_AF=0.4182;AA=C|||;VT=SNP
9	36272489	rs141066775	G	A	100	PASS	AC=230;AF=0.0459265;AN=5008;NS=2504;DP=13054;EAS_AF=0.0149;AMR_AF=0.0245;AFR_AF=0.0688;EUR_AF=0.0696;SAS_AF=0.0378;AA=G|||;VT=SNP
9	36273061	rs10972821	G	A	100	PASS	AC=3343;AF=0.667532;AN=5008;NS=2504;DP=14020;EAS_AF=0.4921;AMR_AF=0.634;AFR_AF=0.7716;EUR_AF=0.7773;SAS_AF=0.6186;AA=N|||;VT=SNP
9	36273109	rs138268013	G	T	100	PASS	AC=34;AF=0.00678914;AN=5008;NS=2504;DP=16546;EAS_AF=0;AMR_AF=0.0159;AFR_AF=0.003;EUR_AF=0.0149;SAS_AF=0.0041;AA=N|||;VT=SNP
9	36273828	rs7863247	G	A	100	PASS	AC=3263;AF=0.651558;AN=5008;NS=2504;DP=15654;EAS_AF=0.4921;AMR_AF=0.6311;AFR_AF=0.7133;EUR_AF=0.7763;SAS_AF=0.6186;AA=-|||;VT=SNP
9	36273860	rs141441719	T	G	100	PASS	AC=21;AF=0.00419329;AN=5008;NS=2504;DP=14948;EAS_AF=0;AMR_AF=0.0043;AFR_AF=0;EUR_AF=0.0109;SAS_AF=0.0072;AA=-|||;VT=SNP
9	36273914	rs10119820	G	A	100	PASS	AC=739;AF=0.147564;AN=5008;NS=2504;DP=17574;EAS_AF=0.1726;AMR_AF=0.0692;AFR_AF=0.208;EUR_AF=0.0527;SAS_AF=0.1933;AA=-|||;VT=SNP
9	36274360	rs56335567	T	C	100	PASS	AC=704;AF=0.140575;AN=5008;NS=2504;DP=19143;EAS_AF=0.0655;AMR_AF=0.1455;AFR_AF=0.1142;EUR_AF=0.2177;SAS_AF=0.1708;AA=t|||;VT=SNP
9	36275062	rs75785959	T	C	100	PASS	AC=223;AF=0.0445288;AN=5008;NS=2504;DP=19090;EAS_AF=0.0149;AMR_AF=0.0245;AFR_AF=0.0635;EUR_AF=0.0696;SAS_AF=0.0378;AA=T|||;VT=SNP
9	36275445	rs77486551	G	C	100	PASS	AC=230;AF=0.0459265;AN=5008;NS=2504;DP=18966;EAS_AF=0.0149;AMR_AF=0.0245;AFR_AF=0.0688;EUR_AF=0.0696;SAS_AF=0.0378;AA=G|||;VT=SNP
9	36275927	rs10758357	T	C	100	PASS	AC=1348;AF=0.269169;AN=5008;NS=2504;DP=18906;EAS_AF=0.2391;AMR_AF=0.3833;AFR_AF=0.1528;EUR_AF=0.4314;SAS_AF=0.2096;AA=T|||;VT=SNP
9	36276024	rs12379203	G	A	100	PASS	AC=708;AF=0.141374;AN=5008;NS=2504;DP=16257;EAS_AF=0.0675;AMR_AF=0.1455;AFR_AF=0.115;EUR_AF=0.2177;SAS_AF=0.1718;AA=G|||;VT=SNP
9	36276056	rs6476543	A	G	100	PASS	AC=3344;AF=0.667732;AN=5008;NS=2504;DP=16555;EAS_AF=0.4921;AMR_AF=0.634;AFR_AF=0.7716;EUR_AF=0.7773;SAS_AF=0.6196;AA=G|||;VT=SNP
9	36276543	rs1571269	T	A	100	PASS	AC=3344;AF=0.667732;AN=5008;NS=2504;DP=18180;EAS_AF=0.4921;AMR_AF=0.634;AFR_AF=0.7716;EUR_AF=0.7773;SAS_AF=0.6196;AA=A|||;VT=SNP
9	36276857	rs7875447	A	G	100	PASS	AC=3264;AF=0.651757;AN=5008;NS=2504;DP=18389;EAS_AF=0.4921;AMR_AF=0.6311;AFR_AF=0.7133;EUR_AF=0.7763;SAS_AF=0.6196;AA=A|||;VT=SNP;EX_TARGET
9	36277134	rs117403207	G	A	100	PASS	AC=17;AF=0.00339457;AN=5008;NS=2504;DP=14673;EAS_AF=0;AMR_AF=0.0029;AFR_AF=0.0008;EUR_AF=0.0139;SAS_AF=0;AA=G|||;VT=SNP
9	36277171	rs72624019	C	T	100	PASS	AC=513;AF=0.102436;AN=5008;NS=2504;DP=15334;EAS_AF=0.1726;AMR_AF=0.062;AFR_AF=0.0416;EUR_AF=0.0517;SAS_AF=0.1933;AA=C|||;VT=SNP
9	36279116	rs7029967	A	C	100	PASS	AC=3779;AF=0.754593;AN=5008;NS=2504;DP=16442;EAS_AF=0.6528;AMR_AF=0.6484;AFR_AF=0.8964;EUR_AF=0.7942;SAS_AF=0.7025;AA=C|||;VT=SNP
9	36279233	rs7030104	A	G	100	PASS	AC=3343;AF=0.667532;AN=5008;NS=2504;DP=13804;EAS_AF=0.4921;AMR_AF=0.634;AFR_AF=0.7716;EUR_AF=0.7763;SAS_AF=0.6196;AA=G|||;VT=SNP
9	36279289	rs12351859	G	A	100	PASS	AC=739;AF=0.147564;AN=5008;NS=2504;DP=16561;EAS_AF=0.1726;AMR_AF=0.0692;AFR_AF=0.208;EUR_AF=0.0527;SAS_AF=0.1933;AA=G|||;VT=SNP
9	36279544	rs12351964	G	T	100	PASS	AC=736;AF=0.146965;AN=5008;NS=2504;DP=16394;EAS_AF=0.1726;AMR_AF=0.0692;AFR_AF=0.2057;EUR_AF=0.0527;SAS_AF=0.1933;AA=G|||;VT=SNP
9	36279600	rs35599012	G	C	100	PASS	AC=103;AF=0.0205671;AN=5008;NS=2504;DP=15615;EAS_AF=0;AMR_AF=0.0418;AFR_AF=0.003;EUR_AF=0.0606;SAS_AF=0.0092;AA=G|||;VT=SNP
9	36279602	rs77100976	G	A	100	PASS	AC=223;AF=0.0445288;AN=5008;NS=2504;DP=15638;EAS_AF=0.0149;AMR_AF=0.0245;AFR_AF=0.0635;EUR_AF=0.0696;SAS_AF=0.0378;AA=G|||;VT=SNP
9	36279797	rs34803761	C	T	100	PASS	AC=763;AF=0.152356;AN=5008;NS=2504;DP=14801;EAS_AF=0.0675;AMR_AF=0.1542;AFR_AF=0.1165;EUR_AF=0.2366;SAS_AF=0.2004;AA=C|||;VT=SNP
9	36280278	rs10972825	G	T	100	PASS	AC=739;AF=0.147564;AN=5008;NS=2504;DP=18458;EAS_AF=0.1726;AMR_AF=0.0692;AFR_AF=0.208;EUR_AF=0.0527;SAS_AF=0.1933;AA=G|||;VT=SNP
9	36280788	rs2182817	G	A	100	PASS	AC=3258;AF=0.650559;AN=5008;NS=2504;DP=20282;EAS_AF=0.4921;AMR_AF=0.6311;AFR_AF=0.7103;EUR_AF=0.7744;SAS_AF=0.6196;AA=G|||;VT=SNP
9	36281150	rs76964692	C	T	100	PASS	AC=35;AF=0.00698882;AN=5008;NS=2504;DP=22723;EAS_AF=0;AMR_AF=0.0173;AFR_AF=0.0015;EUR_AF=0.0199;SAS_AF=0.001;AA=C|||;VT=SNP
9	36281388	rs4879973	G	A	100	PASS	AC=1441;AF=0.28774;AN=5008;NS=2504;DP=23324;EAS_AF=0.2391;AMR_AF=0.3847;AFR_AF=0.2239;EUR_AF=0.4294;SAS_AF=0.2096;AA=G|||;VT=SNP
9	36281603	rs10972826	C	T	100	PASS	AC=162;AF=0.0323482;AN=5008;NS=2504;DP=18520;EAS_AF=0;AMR_AF=0.0692;AFR_AF=0.0045;EUR_AF=0.1024;SAS_AF=0.0051;AA=C|||;VT=SNP
9	36281840	rs117254889	G	A	100	PASS	AC=58;AF=0.0115815;AN=5008;NS=2504;DP=21619;EAS_AF=0;AMR_AF=0.0072;AFR_AF=0;EUR_AF=0.0209;SAS_AF=0.0327;AA=g|||;VT=SNP
9	36282084	rs2182818	C	G	100	PASS	AC=3340;AF=0.666933;AN=5008;NS=2504;DP=18230;EAS_AF=0.494;AMR_AF=0.634;AFR_AF=0.7685;EUR_AF=0.7753;SAS_AF=0.6196;AA=G|||;VT=SNP
9	36282448	rs7036839	T	C	100	PASS	AC=1441;AF=0.28774;AN=5008;NS=2504;DP=22369;EAS_AF=0.2391;AMR_AF=0.3847;AFR_AF=0.2239;EUR_AF=0.4294;SAS_AF=0.2096;AA=t|||;VT=SNP
9	36283062	rs10465084	C	G	100	PASS	AC=3441;AF=0.687101;AN=5008;NS=2504;DP=17783;EAS_AF=0.4921;AMR_AF=0.6369;AFR_AF=0.8442;EUR_AF=0.7763;SAS_AF=0.6196;AA=G|||;VT=SNP
9	36283376	rs117695517	C	T	100	PASS	AC=223;AF=0.0445288;AN=5008;NS=2504;DP=17305;EAS_AF=0.0149;AMR_AF=0.0245;AFR_AF=0.0635;EUR_AF=0.0696;SAS_AF=0.0378;AA=C|||;VT=SNP
9	36284026	rs71531222	G	A	100	PASS	AC=103;AF=0.0205671;AN=5008;NS=2504;DP=12311;EAS_AF=0;AMR_AF=0.0418;AFR_AF=0.003;EUR_AF=0.0606;SAS_AF=0.0092;AA=G|||;VT=SNP
9	36284956	rs10124752	C	A	100	PASS	AC=3446;AF=0.688099;AN=5008;NS=2504;DP=19227;EAS_AF=0.498;AMR_AF=0.6354;AFR_AF=0.8442;EUR_AF=0.7763;SAS_AF=0.6196;AA=A|||;VT=SNP
9	36285403	rs12380681	G	A	100	PASS	AC=708;AF=0.141374;AN=5008;NS=2504;DP=17042;EAS_AF=0.0685;AMR_AF=0.1455;AFR_AF=0.1135;EUR_AF=0.2187;SAS_AF=0.1718;AA=G|||;VT=SNP
9	36285515	rs12380671	C	G	100	PASS	AC=576;AF=0.115016;AN=5008;NS=2504;DP=18229;EAS_AF=0.0694;AMR_AF=0.1369;AFR_AF=0.0182;EUR_AF=0.2177;SAS_AF=0.1718;AA=C|||;VT=SNP
9	36285654	rs67388537	G	A	100	PASS	AC=743;AF=0.148363;AN=5008;NS=2504;DP=18394;EAS_AF=0.1756;AMR_AF=0.0692;AFR_AF=0.208;EUR_AF=0.0527;SAS_AF=0.1943;AA=g|||;VT=SNP
9	36286276	rs10972827	C	T	100	PASS	AC=776;AF=0.154952;AN=5008;NS=2504;DP=20918;EAS_AF=0.1756;AMR_AF=0.072;AFR_AF=0.2322;EUR_AF=0.0527;SAS_AF=0.1933;AA=C|||;VT=SNP
9	36286706	rs4879975	G	C	100	PASS	AC=3313;AF=0.661542;AN=5008;NS=2504;DP=22233;EAS_AF=0.498;AMR_AF=0.6311;AFR_AF=0.7405;EUR_AF=0.7744;SAS_AF=0.6288;AA=C|||;VT=SNP
9	36286842	rs4879976	G	A	100	PASS	AC=3346;AF=0.668131;AN=5008;NS=2504;DP=21357;EAS_AF=0.499;AMR_AF=0.6354;AFR_AF=0.7685;EUR_AF=0.7753;SAS_AF=0.6196;AA=A|||;VT=SNP
9	36286960	rs149475220	G	A	100	PASS	AC=14;AF=0.00279553;AN=5008;NS=2504;DP=20496;EAS_AF=0;AMR_AF=0.0029;AFR_AF=0;EUR_AF=0.006;SAS_AF=0.0061;AA=G|||;VT=SNP
9	36287062	rs4879977	A	G	100	PASS	AC=3446;AF=0.688099;AN=5008;NS=2504;DP=20441;EAS_AF=0.498;AMR_AF=0.6354;AFR_AF=0.8442;EUR_AF=0.7763;SAS_AF=0.6196;AA=G|||;VT=SNP
9	36287170	rs4879978	G	A	100	PASS	AC=2422;AF=0.483626;AN=5008;NS=2504;DP=20022;EAS_AF=0.3552;AMR_AF=0.5533;AFR_AF=0.4138;EUR_AF=0.7177;SAS_AF=0.4202;AA=G|||;VT=SNP
9	36287947	rs10758359	G	A	100	PASS	AC=1441;AF=0.28774;AN=5008;NS=2504;DP=15834;EAS_AF=0.2401;AMR_AF=0.3833;AFR_AF=0.2239;EUR_AF=0.4294;SAS_AF=0.2096;AA=G|||;VT=SNP
9	36288711	rs10972829	A	C	100	PASS	AC=1611;AF=0.321685;AN=5008;NS=2504;DP=19941;EAS_AF=0.2421;AMR_AF=0.2205;AFR_AF=0.4334;EUR_AF=0.2753;SAS_AF=0.3722;AA=A|||;VT=SNP
9	36289082	rs118147157	T	C	100	PASS	AC=27;AF=0.00539137;AN=5008;NS=2504;DP=16458;EAS_AF=0;AMR_AF=0.0144;AFR_AF=0;EUR_AF=0.0169;SAS_AF=0;AA=T|||;VT=SNP
9	36289410	rs10972830	C	T	100	PASS	AC=747;AF=0.149161;AN=5008;NS=2504;DP=15837;EAS_AF=0.0685;AMR_AF=0.1383;AFR_AF=0.1573;EUR_AF=0.2097;SAS_AF=0.1667;AA=c|||;VT=SNP
9	36289706	rs4879979	C	G	100	PASS	AC=3387;AF=0.676318;AN=5008;NS=2504;DP=17917;EAS_AF=0.499;AMR_AF=0.634;AFR_AF=0.8011;EUR_AF=0.7763;SAS_AF=0.6176;AA=G|||;VT=SNP
9	36290740	rs2381410	A	C	100	PASS	AC=3448;AF=0.688498;AN=5008;NS=2504;DP=20586;EAS_AF=0.499;AMR_AF=0.6354;AFR_AF=0.8442;EUR_AF=0.7763;SAS_AF=0.6207;AA=C|||;VT=SNP
9	36291214	rs4879980	T	C	100	PASS	AC=1461;AF=0.291733;AN=5008;NS=2504;DP=16005;EAS_AF=0.2401;AMR_AF=0.3833;AFR_AF=0.239;EUR_AF=0.4294;SAS_AF=0.2096;AA=C|||;VT=SNP
9	36291647	rs4878651	C	T	100	PASS	AC=1460;AF=0.291534;AN=5008;NS=2504;DP=15532;EAS_AF=0.2401;AMR_AF=0.3818;AFR_AF=0.239;EUR_AF=0.4294;SAS_AF=0.2096;AA=C|||;VT=SNP
9	36291912	rs79600444	A	G	100	PASS	AC=231;AF=0.0461262;AN=5008;NS=2504;DP=20653;EAS_AF=0.0149;AMR_AF=0.0259;AFR_AF=0.0688;EUR_AF=0.0696;SAS_AF=0.0378;AA=A|||;VT=SNP
9	36292200	rs10758360	G	A	100	PASS	AC=1422;AF=0.283946;AN=5008;NS=2504;DP=18693;EAS_AF=0.2401;AMR_AF=0.3804;AFR_AF=0.2148;EUR_AF=0.4245;SAS_AF=0.2096;AA=G|||;VT=SNP
9	36292728	rs10114887	G	A	100	PASS	AC=1505;AF=0.300519;AN=5008;NS=2504;DP=20840;EAS_AF=0.2431;AMR_AF=0.2161;AFR_AF=0.3646;EUR_AF=0.2714;SAS_AF=0.363;AA=G|||;VT=SNP
9	36292902	rs7041841	G	A	100	PASS	AC=238;AF=0.047524;AN=5008;NS=2504;DP=17807;EAS_AF=0.0149;AMR_AF=0.0259;AFR_AF=0.0741;EUR_AF=0.0696;SAS_AF=0.0378;AA=G|||;VT=SNP
9	36292975	rs10814369	G	T	100	PASS	AC=741;AF=0.147963;AN=5008;NS=2504;DP=18152;EAS_AF=0.0685;AMR_AF=0.1369;AFR_AF=0.1528;EUR_AF=0.2107;SAS_AF=0.1667;AA=G|||;VT=SNP
9	36293004	rs7030288	T	C	100	PASS	AC=208;AF=0.0415335;AN=5008;NS=2504;DP=17716;EAS_AF=0.0149;AMR_AF=0.0245;AFR_AF=0.0522;EUR_AF=0.0696;SAS_AF=0.0378;AA=T|||;VT=SNP
9	36293157	rs7044830	C	T	100	PASS	AC=232;AF=0.0463259;AN=5008;NS=2504;DP=20638;EAS_AF=0.0149;AMR_AF=0.0259;AFR_AF=0.0688;EUR_AF=0.0706;SAS_AF=0.0378;AA=C|||;VT=SNP
9	36293265	rs138579555	A	G	100	PASS	AC=36;AF=0.0071885;AN=5008;NS=2504;DP=20999;EAS_AF=0;AMR_AF=0.0159;AFR_AF=0.003;EUR_AF=0.0169;SAS_AF=0.0041;AA=A|||;VT=SNP
9	36293313	rs4879981	A	T	100	PASS	AC=1429;AF=0.285343;AN=5008;NS=2504;DP=21063;EAS_AF=0.2401;AMR_AF=0.3804;AFR_AF=0.2156;EUR_AF=0.4294;SAS_AF=0.2106;AA=A|||;VT=SNP
9	36293406	rs12337934	C	T	100	PASS	AC=743;AF=0.148363;AN=5008;NS=2504;DP=20836;EAS_AF=0.1746;AMR_AF=0.0692;AFR_AF=0.2095;EUR_AF=0.0527;SAS_AF=0.1933;AA=C|||;VT=SNP
9	36293544	rs12347090	A	C	100	PASS	AC=761;AF=0.151957;AN=5008;NS=2504;DP=20441;EAS_AF=0.1756;AMR_AF=0.0793;AFR_AF=0.208;EUR_AF=0.0616;SAS_AF=0.1963;AA=A|||;VT=SNP
9	36293918	rs7045725	A	G	100	PASS	AC=3381;AF=0.67512;AN=5008;NS=2504;DP=20136;EAS_AF=0.498;AMR_AF=0.6326;AFR_AF=0.7973;EUR_AF=0.7763;SAS_AF=0.6186;AA=G|||;VT=SNP
9	36294118	rs13299891	G	T	100	PASS	AC=581;AF=0.116014;AN=5008;NS=2504;DP=16510;EAS_AF=0.1558;AMR_AF=0.0965;AFR_AF=0.087;EUR_AF=0.1481;SAS_AF=0.0951;AA=G|||;VT=SNP
9	36294684	rs2890703	T	C	100	PASS	AC=1880;AF=0.375399;AN=5008;NS=2504;DP=18799;EAS_AF=0.255;AMR_AF=0.4193;AFR_AF=0.4349;EUR_AF=0.504;SAS_AF=0.2556;AA=C|||;VT=SNP
9	36294865	rs68112963	G	A	100	PASS	AC=762;AF=0.152157;AN=5008;NS=2504;DP=18825;EAS_AF=0.1766;AMR_AF=0.0793;AFR_AF=0.208;EUR_AF=0.0616;SAS_AF=0.1963;AA=G|||;VT=SNP
9	36295584	rs4879982	A	T	100	PASS	AC=2670;AF=0.533147;AN=5008;NS=2504;DP=13720;EAS_AF=0.4296;AMR_AF=0.5;AFR_AF=0.6649;EUR_AF=0.5656;SAS_AF=0.4519;AA=T|||;VT=SNP
9	36295756	rs4879983	A	C	100	PASS	AC=2670;AF=0.533147;AN=5008;NS=2504;DP=14748;EAS_AF=0.4296;AMR_AF=0.5;AFR_AF=0.6657;EUR_AF=0.5656;SAS_AF=0.4509;AA=C|||;VT=SNP
9	36295830	rs12377072	G	A	100	PASS	AC=2272;AF=0.453674;AN=5008;NS=2504;DP=13977;EAS_AF=0.5704;AMR_AF=0.4957;AFR_AF=0.2882;EUR_AF=0.4334;SAS_AF=0.5481;AA=G|||;VT=SNP
9	36296257	rs7027168	A	T	100	PASS	AC=2132;AF=0.425719;AN=5008;NS=2504;DP=14309;EAS_AF=0.2609;AMR_AF=0.2594;AFR_AF=0.7042;EUR_AF=0.3539;SAS_AF=0.411;AA=T|||;VT=SNP
9	36296476	rs7043864	T	C	100	PASS	AC=285;AF=0.0569089;AN=5008;NS=2504;DP=21449;EAS_AF=0.0159;AMR_AF=0.0303;AFR_AF=0.1074;EUR_AF=0.0676;SAS_AF=0.0389;AA=T|||;VT=SNP
9	36296712	rs72624020	G	C	100	PASS	AC=560;AF=0.111821;AN=5008;NS=2504;DP=19682;EAS_AF=0.1806;AMR_AF=0.0764;AFR_AF=0.0242;EUR_AF=0.0905;SAS_AF=0.2065;AA=G|||;VT=SNP
9	36296783	rs12555217	A	T	100	PASS	AC=124;AF=0.0247604;AN=5008;NS=2504;DP=20976;EAS_AF=0;AMR_AF=0.0231;AFR_AF=0.0219;EUR_AF=0.0596;SAS_AF=0.0194;AA=A|||;VT=SNP
9	36297381	rs28479805	A	G	100	PASS	AC=280;AF=0.0559105;AN=5008;NS=2504;DP=14860;EAS_AF=0.0139;AMR_AF=0.0303;AFR_AF=0.1059;EUR_AF=0.0676;SAS_AF=0.0378;AA=A|||;VT=SNP
9	36297654	rs73449650	G	A	100	PASS	AC=1522;AF=0.303914;AN=5008;NS=2504;DP=14112;EAS_AF=0.4871;AMR_AF=0.4049;AFR_AF=0.1286;EUR_AF=0.2137;SAS_AF=0.3732;AA=G|||;VT=SNP
9	36298229	rs62541810	C	T	100	PASS	AC=1098;AF=0.219249;AN=5008;NS=2504;DP=16927;EAS_AF=0.2986;AMR_AF=0.3372;AFR_AF=0.0696;EUR_AF=0.1839;SAS_AF=0.2924;AA=c|||;VT=SNP
9	36298346	rs35396013	G	A	100	PASS	AC=104;AF=0.0207668;AN=5008;NS=2504;DP=13674;EAS_AF=0;AMR_AF=0.0418;AFR_AF=0.003;EUR_AF=0.0606;SAS_AF=0.0102;AA=G|||;VT=SNP
9	36298464	rs4879984	G	A	100	PASS	AC=2214;AF=0.442093;AN=5008;NS=2504;DP=10386;EAS_AF=0.6181;AMR_AF=0.4755;AFR_AF=0.3222;EUR_AF=0.2773;SAS_AF=0.5685;AA=G|||;VT=SNP
9	36298820	rs55872818	C	T	100	PASS	AC=1701;AF=0.339657;AN=5008;NS=2504;DP=17004;EAS_AF=0.4881;AMR_AF=0.4049;AFR_AF=0.2602;EUR_AF=0.2177;SAS_AF=0.3732;AA=C|||;VT=SNP
9	36298830	rs11791459	C	T	100	PASS	AC=458;AF=0.0914537;AN=5008;NS=2504;DP=17041;EAS_AF=0.13;AMR_AF=0.0605;AFR_AF=0.0303;EUR_AF=0.0606;SAS_AF=0.1881;AA=C|||;VT=SNP
9	36299645	rs11792016	C	T	100	PASS	AC=451;AF=0.0900559;AN=5008;NS=2504;DP=14382;EAS_AF=0.126;AMR_AF=0.0591;AFR_AF=0.0295;EUR_AF=0.0596;SAS_AF=0.1881;AA=C|||;VT=SNP
9	36300108	rs12000782	G	A	100	PASS	AC=188;AF=0.0375399;AN=5008;NS=2504;DP=13394;EAS_AF=0.0417;AMR_AF=0.0403;AFR_AF=0.0136;EUR_AF=0.0477;SAS_AF=0.0532;AA=G|||;VT=SNP
9	36300139	rs10814370	T	C	100	PASS	AC=2110;AF=0.421326;AN=5008;NS=2504;DP=12720;EAS_AF=0.4177;AMR_AF=0.4885;AFR_AF=0.0764;EUR_AF=0.7018;SAS_AF=0.5552;AA=T|||;VT=SNP
9	36300216	rs10733476	C	T	100	PASS	AC=3628;AF=0.724441;AN=5008;NS=2504;DP=15051;EAS_AF=0.5863;AMR_AF=0.7738;AFR_AF=0.5431;EUR_AF=0.9592;SAS_AF=0.8354;AA=T|||;VT=SNP
9	36300337	rs56075855	G	T	100	PASS	AC=1569;AF=0.313299;AN=5008;NS=2504;DP=14817;EAS_AF=0.3859;AMR_AF=0.3127;AFR_AF=0.1732;EUR_AF=0.3956;SAS_AF=0.3436;AA=G|||;VT=SNP
9	36300884	rs12554769	A	C	100	PASS	AC=206;AF=0.0411342;AN=5008;NS=2504;DP=21652;EAS_AF=0;AMR_AF=0.062;AFR_AF=0.0144;EUR_AF=0.1243;SAS_AF=0.0194;AA=A|||;VT=SNP
9	36301075	rs7025959	G	A	100	PASS	AC=2438;AF=0.486821;AN=5008;NS=2504;DP=19306;EAS_AF=0.4593;AMR_AF=0.4755;AFR_AF=0.4622;EUR_AF=0.494;SAS_AF=0.5491;AA=g|||;VT=SNP
9	36301235	rs13289562	G	A	100	PASS	AC=1992;AF=0.397764;AN=5008;NS=2504;DP=20292;EAS_AF=0.2034;AMR_AF=0.3674;AFR_AF=0.4138;EUR_AF=0.495;SAS_AF=0.498;AA=g|||;VT=SNP
9	36301687	rs10972832	C	T	100	PASS	AC=2299;AF=0.459065;AN=5008;NS=2504;DP=18976;EAS_AF=0.3909;AMR_AF=0.3934;AFR_AF=0.4531;EUR_AF=0.5209;SAS_AF=0.5204;AA=c|||;VT=SNP
9	36302265	rs10972833	A	G	100	PASS	AC=2303;AF=0.459864;AN=5008;NS=2504;DP=13839;EAS_AF=0.3948;AMR_AF=0.3934;AFR_AF=0.4531;EUR_AF=0.5209;SAS_AF=0.5204;AA=A|||;VT=SNP
9	36302349	rs13295588	G	A	100	PASS	AC=2301;AF=0.459465;AN=5008;NS=2504;DP=13183;EAS_AF=0.3938;AMR_AF=0.3934;AFR_AF=0.4531;EUR_AF=0.5209;SAS_AF=0.5194;AA=g|||;VT=SNP
9	36302388	rs10972834	C	A	100	PASS	AC=728;AF=0.145367;AN=5008;NS=2504;DP=11532;EAS_AF=0.0456;AMR_AF=0.2003;AFR_AF=0.0416;EUR_AF=0.3539;SAS_AF=0.135;AA=C|||;VT=SNP
9	36303536	rs10972835	G	A	100	PASS	AC=2295;AF=0.458267;AN=5008;NS=2504;DP=21059;EAS_AF=0.3968;AMR_AF=0.3934;AFR_AF=0.447;EUR_AF=0.5189;SAS_AF=0.5204;AA=G|||;VT=SNP
9	36304017	rs10972836	G	A	100	PASS	AC=1014;AF=0.202476;AN=5008;NS=2504;DP=18683;EAS_AF=0.2331;AMR_AF=0.2233;AFR_AF=0.0673;EUR_AF=0.3797;SAS_AF=0.1564;AA=G|||;VT=SNP
9	36304095	rs12345272	G	C	100	PASS	AC=620;AF=0.123802;AN=5008;NS=2504;DP=15353;EAS_AF=0.0873;AMR_AF=0.17;AFR_AF=0.2617;EUR_AF=0.0318;SAS_AF=0.0368;AA=G|||;VT=SNP
9	36304157	rs7038845	A	G	100	PASS	AC=3077;AF=0.614417;AN=5008;NS=2504;DP=14706;EAS_AF=0.5893;AMR_AF=0.5821;AFR_AF=0.7345;EUR_AF=0.5567;SAS_AF=0.5603;AA=G|||;VT=SNP
9	36304211	rs34833013	C	T	100	PASS	AC=549;AF=0.109625;AN=5008;NS=2504;DP=15074;EAS_AF=0.0169;AMR_AF=0.0879;AFR_AF=0.261;EUR_AF=0.0596;SAS_AF=0.0675;AA=C|||;VT=SNP
9	36304274	rs7039306	G	A	100	PASS	AC=3063;AF=0.611621;AN=5008;NS=2504;DP=17395;EAS_AF=0.5893;AMR_AF=0.5821;AFR_AF=0.7239;EUR_AF=0.5557;SAS_AF=0.5613;AA=G|||;VT=SNP
9	36304702	rs7039586	A	C	100	PASS	AC=3074;AF=0.613818;AN=5008;NS=2504;DP=19089;EAS_AF=0.5853;AMR_AF=0.5821;AFR_AF=0.7352;EUR_AF=0.5567;SAS_AF=0.5603;AA=C|||;VT=SNP
9	36304977	rs62541814	G	A	100	PASS	AC=64;AF=0.0127796;AN=5008;NS=2504;DP=15279;EAS_AF=0;AMR_AF=0.0144;AFR_AF=0.0015;EUR_AF=0.0437;SAS_AF=0.0082;AA=G|||;VT=SNP
9	36305453	rs140192561	A	G	100	PASS	AC=482;AF=0.096246;AN=5008;NS=2504;DP=18282;EAS_AF=0.0962;AMR_AF=0.1614;AFR_AF=0.0106;EUR_AF=0.1571;SAS_AF=0.1033;AA=a|||;VT=SNP
9	36305552	rs115942686	G	A	100	PASS	AC=519;AF=0.103634;AN=5008;NS=2504;DP=16462;EAS_AF=0.1915;AMR_AF=0.0965;AFR_AF=0.0719;EUR_AF=0.0726;SAS_AF=0.093;AA=g|||;VT=SNP
9	36305613	rs12378860	C	A	100	PASS	AC=2289;AF=0.457069;AN=5008;NS=2504;DP=16857;EAS_AF=0.3948;AMR_AF=0.3934;AFR_AF=0.4455;EUR_AF=0.5189;SAS_AF=0.5184;AA=C|||;VT=SNP
9	36306307	rs186724504	A	G	100	PASS	AC=247;AF=0.0493211;AN=5008;NS=2504;DP=15194;EAS_AF=0.1716;AMR_AF=0.0216;AFR_AF=0.0068;EUR_AF=0.0268;SAS_AF=0.0235;AA=A|||;VT=SNP
9	36306308	rs145269070	C	G	100	PASS	AC=247;AF=0.0493211;AN=5008;NS=2504;DP=15326;EAS_AF=0.1716;AMR_AF=0.0216;AFR_AF=0.0068;EUR_AF=0.0268;SAS_AF=0.0235;AA=C|||;VT=SNP
9	36306309	rs149156310	A	G	100	PASS	AC=247;AF=0.0493211;AN=5008;NS=2504;DP=15411;EAS_AF=0.1716;AMR_AF=0.0216;AFR_AF=0.0068;EUR_AF=0.0268;SAS_AF=0.0235;AA=A|||;VT=SNP
9	36306809	rs10814373	A	C	100	PASS	AC=2956;AF=0.590256;AN=5008;NS=2504;DP=21841;EAS_AF=0.4821;AMR_AF=0.5706;AFR_AF=0.736;EUR_AF=0.5537;SAS_AF=0.5562;AA=C|||;VT=SNP
9	36307043	rs10123040	C	T	100	PASS	AC=2652;AF=0.529553;AN=5008;NS=2504;DP=19900;EAS_AF=0.4762;AMR_AF=0.5504;AFR_AF=0.5242;EUR_AF=0.5507;SAS_AF=0.5552;AA=C|||;VT=SNP
9	36307152	rs10114094	T	C	100	PASS	AC=2944;AF=0.587859;AN=5008;NS=2504;DP=22111;EAS_AF=0.4782;AMR_AF=0.5677;AFR_AF=0.733;EUR_AF=0.5527;SAS_AF=0.5552;AA=C|||;VT=SNP
9	36307349	rs141274002	C	G	100	PASS	AC=426;AF=0.0850639;AN=5008;NS=2504;DP=17421;EAS_AF=0.1925;AMR_AF=0.0951;AFR_AF=0.0038;EUR_AF=0.0726;SAS_AF=0.09;AA=C|||;VT=SNP
9	36307537	rs10972840	A	T	100	PASS	AC=42;AF=0.00838658;AN=5008;NS=2504;DP=15137;EAS_AF=0;AMR_AF=0.0144;AFR_AF=0.0008;EUR_AF=0.0298;SAS_AF=0.001;AA=A|||;VT=SNP
9	36307777	rs7865569	T	C	100	PASS	AC=2951;AF=0.589257;AN=5008;NS=2504;DP=14396;EAS_AF=0.4782;AMR_AF=0.5648;AFR_AF=0.7398;EUR_AF=0.5527;SAS_AF=0.5552;AA=t|||;VT=SNP
9	36308049	rs7853371	C	T	100	PASS	AC=2633;AF=0.525759;AN=5008;NS=2504;DP=13227;EAS_AF=0.4782;AMR_AF=0.5461;AFR_AF=0.525;EUR_AF=0.5368;SAS_AF=0.5501;AA=C|||;VT=SNP
9	36308760	rs10115077	T	C	100	PASS	AC=2928;AF=0.584665;AN=5008;NS=2504;DP=19711;EAS_AF=0.4782;AMR_AF=0.5634;AFR_AF=0.7231;EUR_AF=0.5527;SAS_AF=0.5552;AA=C|||;VT=SNP
9	36308827	rs10124101	G	A	100	PASS	AC=2536;AF=0.50639;AN=5008;NS=2504;DP=18058;EAS_AF=0.4613;AMR_AF=0.549;AFR_AF=0.4917;EUR_AF=0.5467;SAS_AF=0.501;AA=G|||;VT=SNP
9	36308897	rs10124108	G	C	100	PASS	AC=2928;AF=0.584665;AN=5008;NS=2504;DP=18863;EAS_AF=0.4782;AMR_AF=0.5634;AFR_AF=0.7231;EUR_AF=0.5527;SAS_AF=0.5552;AA=C|||;VT=SNP
9	36308923	rs10972841	C	A	100	PASS	AC=691;AF=0.137979;AN=5008;NS=2504;DP=19752;EAS_AF=0.0466;AMR_AF=0.1974;AFR_AF=0.0129;EUR_AF=0.3499;SAS_AF=0.1411;AA=C|||;VT=SNP
9	36309176	rs182354663	G	C	100	PASS	AC=22;AF=0.00439297;AN=5008;NS=2504;DP=17236;EAS_AF=0;AMR_AF=0.0058;AFR_AF=0.0008;EUR_AF=0.0159;SAS_AF=0.001;AA=G|||;VT=SNP
9	36309250	rs10115797	T	C	100	PASS	AC=2912;AF=0.58147;AN=5008;NS=2504;DP=13937;EAS_AF=0.4782;AMR_AF=0.5634;AFR_AF=0.711;EUR_AF=0.5527;SAS_AF=0.5552;AA=T|||;VT=SNP
9	36309845	rs72624021	G	A	100	PASS	AC=1640;AF=0.327476;AN=5008;NS=2504;DP=14612;EAS_AF=0.245;AMR_AF=0.3271;AFR_AF=0.4607;EUR_AF=0.174;SAS_AF=0.3906;AA=G|||;VT=SNP
9	36309958	rs192942791	G	A	100	PASS	AC=18;AF=0.00359425;AN=5008;NS=2504;DP=14978;EAS_AF=0;AMR_AF=0.0043;AFR_AF=0.0023;EUR_AF=0.008;SAS_AF=0.0041;AA=G|||;VT=SNP
9	36309983	rs80134297	A	G	100	PASS	AC=305;AF=0.0609026;AN=5008;NS=2504;DP=16472;EAS_AF=0.0843;AMR_AF=0.1556;AFR_AF=0.0333;EUR_AF=0.0318;SAS_AF=0.0368;AA=A|||;VT=SNP
9	36310459	rs143562278	A	G	100	PASS	AC=28;AF=0.00559105;AN=5008;NS=2504;DP=9949;EAS_AF=0;AMR_AF=0.0072;AFR_AF=0;EUR_AF=0.0159;SAS_AF=0.0072;AA=A|||;VT=SNP
9	36310628	rs10758367	G	A	100	PASS	AC=2943;AF=0.58766;AN=5008;NS=2504;DP=12971;EAS_AF=0.4782;AMR_AF=0.5663;AFR_AF=0.733;EUR_AF=0.5527;SAS_AF=0.5552;AA=A|||;VT=SNP
9	36310642	rs10972843	T	C	100	PASS	AC=1122;AF=0.224042;AN=5008;NS=2504;DP=13122;EAS_AF=0.121;AMR_AF=0.2522;AFR_AF=0.4289;EUR_AF=0.0954;SAS_AF=0.1656;AA=T|||;VT=SNP
9	36310778	rs10758368	T	G	100	PASS	AC=2928;AF=0.584665;AN=5008;NS=2504;DP=14077;EAS_AF=0.4782;AMR_AF=0.5634;AFR_AF=0.7231;EUR_AF=0.5527;SAS_AF=0.5552;AA=T|||;VT=SNP
9	36311028	rs7024903	G	T	100	PASS	AC=2674;AF=0.533946;AN=5008;NS=2504;DP=18465;EAS_AF=0.4732;AMR_AF=0.5504;AFR_AF=0.5507;EUR_AF=0.5487;SAS_AF=0.547;AA=g|||;VT=SNP
9	36311131	rs7025043	G	T	100	PASS	AC=2919;AF=0.582867;AN=5008;NS=2504;DP=18197;EAS_AF=0.4782;AMR_AF=0.5634;AFR_AF=0.7224;EUR_AF=0.5457;SAS_AF=0.5542;AA=G|||;VT=SNP
9	36311270	rs6476547	G	C	100	PASS	AC=2927;AF=0.584465;AN=5008;NS=2504;DP=15399;EAS_AF=0.4782;AMR_AF=0.562;AFR_AF=0.7231;EUR_AF=0.5527;SAS_AF=0.5552;AA=C|||;VT=SNP
9	36311304	rs6476548	T	G	100	PASS	AC=2927;AF=0.584465;AN=5008;NS=2504;DP=15881;EAS_AF=0.4782;AMR_AF=0.5634;AFR_AF=0.7224;EUR_AF=0.5527;SAS_AF=0.5552;AA=G|||;VT=SNP
9	36311610	rs7853674	G	A	100	PASS	AC=1626;AF=0.324681;AN=5008;NS=2504;DP=11928;EAS_AF=0.246;AMR_AF=0.3256;AFR_AF=0.4455;EUR_AF=0.175;SAS_AF=0.3957;AA=G|||;VT=SNP
9	36311927	rs62541826	G	A	100	PASS	AC=65;AF=0.0129792;AN=5008;NS=2504;DP=17790;EAS_AF=0;AMR_AF=0.0144;AFR_AF=0.0023;EUR_AF=0.0437;SAS_AF=0.0082;AA=g|||;VT=SNP
9	36312187	rs4259486	G	T	100	PASS	AC=517;AF=0.103235;AN=5008;NS=2504;DP=17622;EAS_AF=0.127;AMR_AF=0.0749;AFR_AF=0.0265;EUR_AF=0.0765;SAS_AF=0.2301;AA=G|||;VT=SNP
9	36312286	rs4587417	C	T	100	PASS	AC=2669;AF=0.532947;AN=5008;NS=2504;DP=18380;EAS_AF=0.4782;AMR_AF=0.5519;AFR_AF=0.5348;EUR_AF=0.5507;SAS_AF=0.5552;AA=T|||;VT=SNP
9	36312890	rs56089462	T	C	100	PASS	AC=23;AF=0.00459265;AN=5008;NS=2504;DP=19108;EAS_AF=0;AMR_AF=0.0058;AFR_AF=0.0008;EUR_AF=0.0179;SAS_AF=0;AA=T|||;VT=SNP
9	36313162	rs6476550	T	A	100	PASS	AC=2655;AF=0.530152;AN=5008;NS=2504;DP=21515;EAS_AF=0.4782;AMR_AF=0.5504;AFR_AF=0.525;EUR_AF=0.5507;SAS_AF=0.5552;AA=T|||;VT=SNP
9	36313393	rs10972845	C	A	100	PASS	AC=1097;AF=0.21905;AN=5008;NS=2504;DP=17471;EAS_AF=0.2321;AMR_AF=0.2291;AFR_AF=0.1263;EUR_AF=0.3777;SAS_AF=0.1605;AA=C|||;VT=SNP
9	36313430	rs10972846	T	C	100	PASS	AC=1098;AF=0.219249;AN=5008;NS=2504;DP=18780;EAS_AF=0.2321;AMR_AF=0.2291;AFR_AF=0.1263;EUR_AF=0.3787;SAS_AF=0.1605;AA=T|||;VT=SNP
9	36314530	rs7038460	C	T	100	PASS	AC=2845;AF=0.568091;AN=5008;NS=2504;DP=15846;EAS_AF=0.4782;AMR_AF=0.5231;AFR_AF=0.7352;EUR_AF=0.492;SAS_AF=0.545;AA=T|||;VT=SNP
9	36314566	rs17385743	C	T	100	PASS	AC=475;AF=0.0948482;AN=5008;NS=2504;DP=16006;EAS_AF=0.0883;AMR_AF=0.1599;AFR_AF=0.0098;EUR_AF=0.159;SAS_AF=0.1043;AA=C|||;VT=SNP
9	36314912	rs72731437	G	A	100	PASS	AC=40;AF=0.00798722;AN=5008;NS=2504;DP=14922;EAS_AF=0.001;AMR_AF=0.0187;AFR_AF=0;EUR_AF=0.0239;SAS_AF=0.002;AA=G|||;VT=SNP
9	36315072	rs10972847	T	C	100	PASS	AC=517;AF=0.103235;AN=5008;NS=2504;DP=18357;EAS_AF=0.1905;AMR_AF=0.0994;AFR_AF=0.0688;EUR_AF=0.0726;SAS_AF=0.0941;AA=T|||;VT=SNP
9	36315351	rs7042780	G	T	100	PASS	AC=2495;AF=0.498203;AN=5008;NS=2504;DP=14761;EAS_AF=0.4782;AMR_AF=0.5216;AFR_AF=0.472;EUR_AF=0.4851;SAS_AF=0.5511;AA=G|||;VT=SNP
9	36315403	rs62541827	A	G	100	PASS	AC=267;AF=0.0533147;AN=5008;NS=2504;DP=17599;EAS_AF=0;AMR_AF=0.0749;AFR_AF=0.0159;EUR_AF=0.167;SAS_AF=0.0266;AA=A|||;VT=SNP
9	36315705	rs7042952	A	G	100	PASS	AC=2870;AF=0.573083;AN=5008;NS=2504;DP=18841;EAS_AF=0.4782;AMR_AF=0.5562;AFR_AF=0.6808;EUR_AF=0.5537;SAS_AF=0.5573;AA=G|||;VT=SNP
9	36315900	rs7043543	G	A	100	PASS	AC=786;AF=0.156949;AN=5008;NS=2504;DP=18167;EAS_AF=0.0456;AMR_AF=0.2046;AFR_AF=0.084;EUR_AF=0.3519;SAS_AF=0.136;AA=A|||;VT=SNP
9	36316475	rs10814374	A	G	100	PASS	AC=3922;AF=0.783147;AN=5008;NS=2504;DP=19197;EAS_AF=0.8988;AMR_AF=0.7478;AFR_AF=0.5363;EUR_AF=0.9056;SAS_AF=0.8967;AA=G|||;VT=SNP
9	36316477	rs10122133	G	C	100	PASS	AC=4453;AF=0.889177;AN=5008;NS=2504;DP=19154;EAS_AF=0.9831;AMR_AF=0.9135;AFR_AF=0.733;EUR_AF=0.9404;SAS_AF=0.9335;AA=C|||;VT=SNP
9	36317063	rs2002096	A	G	100	PASS	AC=787;AF=0.157149;AN=5008;NS=2504;DP=17900;EAS_AF=0.0466;AMR_AF=0.2219;AFR_AF=0.0802;EUR_AF=0.335;SAS_AF=0.1462;AA=G|||;VT=SNP
9	36317143	rs2002098	G	A	100	PASS	AC=780;AF=0.155751;AN=5008;NS=2504;DP=17018;EAS_AF=0.0456;AMR_AF=0.2233;AFR_AF=0.0802;EUR_AF=0.335;SAS_AF=0.1391;AA=G|||;VT=SNP
9	36317692	rs1105785	C	T	100	PASS	AC=966;AF=0.192891;AN=5008;NS=2504;DP=19004;EAS_AF=0.0456;AMR_AF=0.2277;AFR_AF=0.2163;EUR_AF=0.337;SAS_AF=0.1401;AA=C|||;VT=SNP
9	36317757	rs1105784	C	T	100	PASS	AC=965;AF=0.192692;AN=5008;NS=2504;DP=20211;EAS_AF=0.0456;AMR_AF=0.2277;AFR_AF=0.2163;EUR_AF=0.337;SAS_AF=0.1391;AA=T|||;VT=SNP
9	36317937	rs1105783	G	A	100	PASS	AC=685;AF=0.136781;AN=5008;NS=2504;DP=18792;EAS_AF=0.0456;AMR_AF=0.2147;AFR_AF=0.0113;EUR_AF=0.337;SAS_AF=0.1391;AA=G|||;VT=SNP
9	36318013	rs35219285	G	A	100	PASS	AC=34;AF=0.00678914;AN=5008;NS=2504;DP=17452;EAS_AF=0;AMR_AF=0.013;AFR_AF=0;EUR_AF=0.0219;SAS_AF=0.0031;AA=G|||;VT=SNP
9	36318240	rs12379853	C	T	100	PASS	AC=963;AF=0.192292;AN=5008;NS=2504;DP=19189;EAS_AF=0.0456;AMR_AF=0.2291;AFR_AF=0.2163;EUR_AF=0.338;SAS_AF=0.135;AA=C|||;VT=SNP
9	36318261	rs12379880	G	A	100	PASS	AC=969;AF=0.19349;AN=5008;NS=2504;DP=17488;EAS_AF=0.0466;AMR_AF=0.2277;AFR_AF=0.2163;EUR_AF=0.34;SAS_AF=0.1391;AA=G|||;VT=SNP
9	36318323	rs11789929	A	C	100	PASS	AC=520;AF=0.103834;AN=5008;NS=2504;DP=16753;EAS_AF=0.12;AMR_AF=0.0764;AFR_AF=0.0265;EUR_AF=0.0775;SAS_AF=0.2382;AA=A|||;VT=SNP
9	36318392	rs2381483	G	A	100	PASS	AC=2644;AF=0.527955;AN=5008;NS=2504;DP=17809;EAS_AF=0.6458;AMR_AF=0.5;AFR_AF=0.3328;EUR_AF=0.5437;SAS_AF=0.6738;AA=G|||;VT=SNP
9	36318472	rs10972850	T	A	100	PASS	AC=965;AF=0.192692;AN=5008;NS=2504;DP=16937;EAS_AF=0.0456;AMR_AF=0.2277;AFR_AF=0.2163;EUR_AF=0.337;SAS_AF=0.1391;AA=A|||;VT=SNP
9	36318544	rs10972851	A	G	100	PASS	AC=965;AF=0.192692;AN=5008;NS=2504;DP=18529;EAS_AF=0.0456;AMR_AF=0.2277;AFR_AF=0.2163;EUR_AF=0.337;SAS_AF=0.1391;AA=G|||;VT=SNP
9	36318845	rs9644880	G	A	100	PASS	AC=2123;AF=0.423922;AN=5008;NS=2504;DP=17476;EAS_AF=0.5317;AMR_AF=0.4294;AFR_AF=0.2973;EUR_AF=0.4652;SAS_AF=0.4376;AA=g|||;VT=SNP
9	36319049	rs74793241	G	C	100	PASS	AC=259;AF=0.0517173;AN=5008;NS=2504;DP=17300;EAS_AF=0.1935;AMR_AF=0.0159;AFR_AF=0.0068;EUR_AF=0.0229;SAS_AF=0.0215;AA=G|||;VT=SNP
9	36319081	rs10972852	G	T	100	PASS	AC=771;AF=0.153954;AN=5008;NS=2504;DP=17241;EAS_AF=0.0387;AMR_AF=0.219;AFR_AF=0.0787;EUR_AF=0.336;SAS_AF=0.1411;AA=G|||;VT=SNP
9	36319103	rs7856559	A	G	100	PASS	AC=4279;AF=0.854433;AN=5008;NS=2504;DP=16887;EAS_AF=0.8988;AMR_AF=0.8213;AFR_AF=0.7171;EUR_AF=0.9652;SAS_AF=0.9039;AA=G|||;VT=SNP
9	36319141	rs10972853	C	G	100	PASS	AC=808;AF=0.161342;AN=5008;NS=2504;DP=16646;EAS_AF=0.0387;AMR_AF=0.2205;AFR_AF=0.1014;EUR_AF=0.3419;SAS_AF=0.1411;AA=C|||;VT=SNP
9	36319699	rs75983074	C	T	100	PASS	AC=328;AF=0.0654952;AN=5008;NS=2504;DP=17861;EAS_AF=0.1895;AMR_AF=0.0375;AFR_AF=0.0182;EUR_AF=0.0348;SAS_AF=0.0532;AA=T|||;VT=SNP
9	36319928	rs2381411	T	C	100	PASS	AC=1667;AF=0.332867;AN=5008;NS=2504;DP=14431;EAS_AF=0.5139;AMR_AF=0.3646;AFR_AF=0.1195;EUR_AF=0.3986;SAS_AF=0.3446;AA=T|||;VT=SNP
9	36320097	rs139367192	C	T	100	PASS	AC=108;AF=0.0215655;AN=5008;NS=2504;DP=18548;EAS_AF=0.0149;AMR_AF=0;AFR_AF=0.0008;EUR_AF=0.0149;SAS_AF=0.0787;AA=C|||;VT=SNP
9	36320542	rs10972855	C	G	100	PASS	AC=46;AF=0.0091853;AN=5008;NS=2504;DP=17132;EAS_AF=0;AMR_AF=0.0159;AFR_AF=0.0015;EUR_AF=0.0308;SAS_AF=0.002;AA=C|||;VT=SNP
9	36320764	rs116375672	G	A	100	PASS	AC=298;AF=0.0595048;AN=5008;NS=2504;DP=22488;EAS_AF=0.1875;AMR_AF=0.0159;AFR_AF=0.0318;EUR_AF=0.0249;SAS_AF=0.0317;AA=G|||;VT=SNP
9	36321035	rs75654120	C	T	100	PASS	AC=297;AF=0.0593051;AN=5008;NS=2504;DP=20011;EAS_AF=0.1865;AMR_AF=0.0159;AFR_AF=0.0318;EUR_AF=0.0229;SAS_AF=0.0337;AA=C|||;VT=SNP
9	36321207	rs4480191	G	A	100	PASS	AC=1627;AF=0.32488;AN=5008;NS=2504;DP=19974;EAS_AF=0.4206;AMR_AF=0.317;AFR_AF=0.2557;EUR_AF=0.2505;SAS_AF=0.4018;AA=A|||;VT=SNP
9	36321482	rs35139025	A	G	100	PASS	AC=574;AF=0.114617;AN=5008;NS=2504;DP=19926;EAS_AF=0.0278;AMR_AF=0.1009;AFR_AF=0.1596;EUR_AF=0.1372;SAS_AF=0.1299;AA=A|||;VT=SNP
9	36321677	rs35196613	A	G	100	PASS	AC=484;AF=0.0966454;AN=5008;NS=2504;DP=21180;EAS_AF=0.0317;AMR_AF=0.0965;AFR_AF=0.0908;EUR_AF=0.1372;SAS_AF=0.1299;AA=A|||;VT=SNP
9	36321726	rs12685361	G	A	100	PASS	AC=730;AF=0.145767;AN=5008;NS=2504;DP=21716;EAS_AF=0.1974;AMR_AF=0.2046;AFR_AF=0.0499;EUR_AF=0.0895;SAS_AF=0.2382;AA=G|||;VT=SNP
9	36321781	rs149780471	C	A	100	PASS	AC=48;AF=0.00958466;AN=5008;NS=2504;DP=21358;EAS_AF=0;AMR_AF=0.0144;AFR_AF=0.0008;EUR_AF=0.0099;SAS_AF=0.0276;AA=C|||;VT=SNP
9	36322621	rs10972856	C	T	100	PASS	AC=3380;AF=0.67492;AN=5008;NS=2504;DP=19556;EAS_AF=0.7748;AMR_AF=0.7378;AFR_AF=0.4297;EUR_AF=0.8787;SAS_AF=0.6493;AA=A|||;VT=SNP
9	36322716	rs4879985	G	C	100	PASS	AC=2289;AF=0.457069;AN=5008;NS=2504;DP=19794;EAS_AF=0.4831;AMR_AF=0.4107;AFR_AF=0.5484;EUR_AF=0.328;SAS_AF=0.4724;AA=C|||;VT=SNP
9	36322788	rs185844049	C	G	100	PASS	AC=13;AF=0.00259585;AN=5008;NS=2504;DP=17179;EAS_AF=0;AMR_AF=0.0058;AFR_AF=0;EUR_AF=0.0089;SAS_AF=0;AA=T|||;VT=SNP
9	36325223	rs10972857	G	A	100	PASS	AC=228;AF=0.0455272;AN=5008;NS=2504;DP=18149;EAS_AF=0.0179;AMR_AF=0.0159;AFR_AF=0.1188;EUR_AF=0.0199;SAS_AF=0.0225;AA=g|||;VT=SNP
9	36325964	rs79418381	G	T	100	PASS	AC=449;AF=0.0896565;AN=5008;NS=2504;DP=18515;EAS_AF=0.249;AMR_AF=0.0706;AFR_AF=0.0083;EUR_AF=0.0437;SAS_AF=0.0961;AA=g|||;VT=SNP
9	36326496	rs113466780	G	A	100	PASS	AC=445;AF=0.0888578;AN=5008;NS=2504;DP=20121;EAS_AF=0.25;AMR_AF=0.072;AFR_AF=0.0053;EUR_AF=0.0417;SAS_AF=0.0961;AA=g|||;VT=SNP
9	36328634	rs149935817	C	G	100	PASS	AC=367;AF=0.0732827;AN=5008;NS=2504;DP=16453;EAS_AF=0.1081;AMR_AF=0.0533;AFR_AF=0.0129;EUR_AF=0.0656;SAS_AF=0.1411;AA=C|||;VT=SNP
9	36328872	rs76713939	C	T	100	PASS	AC=86;AF=0.0171725;AN=5008;NS=2504;DP=17947;EAS_AF=0.001;AMR_AF=0.0159;AFR_AF=0.0023;EUR_AF=0.0368;SAS_AF=0.0348;AA=C|||;VT=SNP
9	36329300	rs4300086	G	A	100	PASS	AC=2380;AF=0.47524;AN=5008;NS=2504;DP=15738;EAS_AF=0.4841;AMR_AF=0.4481;AFR_AF=0.329;EUR_AF=0.6252;SAS_AF=0.5286;AA=G|||;VT=SNP
9	36330491	rs35346915	A	G	100	PASS	AC=202;AF=0.0403355;AN=5008;NS=2504;DP=20009;EAS_AF=0.006;AMR_AF=0.0533;AFR_AF=0.0272;EUR_AF=0.0636;SAS_AF=0.0603;AA=A|||;VT=SNP
9	36330759	rs12005936	G	A	100	PASS	AC=1165;AF=0.232628;AN=5008;NS=2504;DP=17024;EAS_AF=0.1319;AMR_AF=0.2594;AFR_AF=0.2307;EUR_AF=0.3091;SAS_AF=0.2413;AA=A|||;VT=SNP
9	36330811	rs193191530	C	T	100	PASS	AC=21;AF=0.00419329;AN=5008;NS=2504;DP=17270;EAS_AF=0;AMR_AF=0.0072;AFR_AF=0;EUR_AF=0.0139;SAS_AF=0.002;AA=C|||;VT=SNP
9	36331532	rs10972860	T	C	100	PASS	AC=308;AF=0.0615016;AN=5008;NS=2504;DP=19610;EAS_AF=0.0873;AMR_AF=0.1527;AFR_AF=0.059;EUR_AF=0.0139;SAS_AF=0.0225;AA=T|||;VT=SNP
9	36332099	rs7866562	C	G	100	PASS	AC=2320;AF=0.463259;AN=5008;NS=2504;DP=19707;EAS_AF=0.5179;AMR_AF=0.5375;AFR_AF=0.4584;EUR_AF=0.3767;SAS_AF=0.4499;AA=C|||;VT=SNP
9	36332796	rs3739607	A	G	100	PASS	AC=305;AF=0.0609026;AN=5008;NS=2504;DP=19476;EAS_AF=0.0893;AMR_AF=0.1527;AFR_AF=0.059;EUR_AF=0.0139;SAS_AF=0.0174;AA=A|||;VT=SNP
9	36333998	rs34235606	C	T	100	PASS	AC=164;AF=0.0327476;AN=5008;NS=2504;DP=17133;EAS_AF=0.006;AMR_AF=0.0504;AFR_AF=0.003;EUR_AF=0.0616;SAS_AF=0.0583;AA=C|||;VT=SNP
9	36334302	rs77849348	A	G	100	PASS	AC=299;AF=0.0597045;AN=5008;NS=2504;DP=19573;EAS_AF=0.0863;AMR_AF=0.1527;AFR_AF=0.0567;EUR_AF=0.0139;SAS_AF=0.0174;AA=A|||;VT=SNP
9	36334430	rs12338921	C	T	100	PASS	AC=298;AF=0.0595048;AN=5008;NS=2504;DP=16441;EAS_AF=0.0863;AMR_AF=0.1527;AFR_AF=0.0567;EUR_AF=0.0139;SAS_AF=0.0164;AA=C|||;VT=SNP
9	36337253	rs41277101	T	G	100	PASS	AC=95;AF=0.0189696;AN=5008;NS=2504;DP=19724;EAS_AF=0;AMR_AF=0.0115;AFR_AF=0.0023;EUR_AF=0.0487;SAS_AF=0.0358;AA=T|||;VT=SNP
9	36341089	rs144466890	G	A	100	PASS	AC=29;AF=0.00579073;AN=5008;NS=2504;DP=18839;EAS_AF=0;AMR_AF=0.0058;AFR_AF=0;EUR_AF=0.0119;SAS_AF=0.0133;AA=G|||;VT=SNP
9	36341247	rs2890721	G	A	100	PASS	AC=303;AF=0.0605032;AN=5008;NS=2504;DP=17786;EAS_AF=0;AMR_AF=0.0922;AFR_AF=0.0061;EUR_AF=0.1988;SAS_AF=0.0317;AA=G|||;VT=SNP
9	36341676	rs118182994	C	T	100	PASS	AC=70;AF=0.0139776;AN=5008;NS=2504;DP=12129;EAS_AF=0.002;AMR_AF=0.0058;AFR_AF=0;EUR_AF=0.0179;SAS_AF=0.047;AA=C|||;VT=SNP
9	36342665	rs10814375	T	C	100	PASS	AC=2286;AF=0.45647;AN=5008;NS=2504;DP=17270;EAS_AF=0.4048;AMR_AF=0.4409;AFR_AF=0.3253;EUR_AF=0.6103;SAS_AF=0.5399;AA=T|||;VT=SNP
9	36343164	rs10814376	T	C	100	PASS	AC=2290;AF=0.457268;AN=5008;NS=2504;DP=16811;EAS_AF=0.4048;AMR_AF=0.4438;AFR_AF=0.3268;EUR_AF=0.6103;SAS_AF=0.5399;AA=T|||;VT=SNP
9	36343643	rs62541828	A	G	100	PASS	AC=727;AF=0.145168;AN=5008;NS=2504;DP=18121;EAS_AF=0.1091;AMR_AF=0.1499;AFR_AF=0.0303;EUR_AF=0.2813;SAS_AF=0.1943;AA=A|||;VT=SNP
9	36345151	rs7042226	C	T	100	PASS	AC=1952;AF=0.389776;AN=5008;NS=2504;DP=16866;EAS_AF=0.4296;AMR_AF=0.3775;AFR_AF=0.3722;EUR_AF=0.3608;SAS_AF=0.411;AA=C|||;VT=SNP
9	36345511	rs116908758	C	G	100	PASS	AC=30;AF=0.00599042;AN=5008;NS=2504;DP=15960;EAS_AF=0;AMR_AF=0.0058;AFR_AF=0;EUR_AF=0.0189;SAS_AF=0.0072;AA=C|||;VT=SNP
9	36346305	rs10972863	C	T	100	PASS	AC=1944;AF=0.388179;AN=5008;NS=2504;DP=18345;EAS_AF=0.4296;AMR_AF=0.3775;AFR_AF=0.3676;EUR_AF=0.3598;SAS_AF=0.41;AA=C|||;VT=SNP
9	36346527	rs12347593	C	T	100	PASS	AC=4337;AF=0.866014;AN=5008;NS=2504;DP=19374;EAS_AF=0.9137;AMR_AF=0.8271;AFR_AF=0.6974;EUR_AF=0.9801;SAS_AF=0.955;AA=C|||;VT=SNP
9	36347215	rs10758370	A	C	100	PASS	AC=4338;AF=0.866214;AN=5008;NS=2504;DP=14828;EAS_AF=0.9137;AMR_AF=0.8271;AFR_AF=0.6982;EUR_AF=0.9791;SAS_AF=0.956;AA=A|||;VT=SNP
9	36347642	rs118015596	C	T	100	PASS	AC=59;AF=0.0117812;AN=5008;NS=2504;DP=19174;EAS_AF=0.001;AMR_AF=0.0461;AFR_AF=0.0008;EUR_AF=0.0219;SAS_AF=0.0031;AA=C|||;VT=SNP
9	36348005	rs143134485	G	A	100	PASS	AC=32;AF=0.00638978;AN=5008;NS=2504;DP=15482;EAS_AF=0.001;AMR_AF=0.0072;AFR_AF=0.0015;EUR_AF=0.0169;SAS_AF=0.0072;AA=G|||;VT=SNP
9	36348179	rs113379507	T	C	100	PASS	AC=45;AF=0.00898562;AN=5008;NS=2504;DP=20191;EAS_AF=0;AMR_AF=0.0058;AFR_AF=0.0015;EUR_AF=0.0318;SAS_AF=0.0072;AA=T|||;VT=SNP
9	36349561	rs142387614	C	T	100	PASS	AC=32;AF=0.00638978;AN=5008;NS=2504;DP=19449;EAS_AF=0;AMR_AF=0.0086;AFR_AF=0;EUR_AF=0.0239;SAS_AF=0.002;AA=C|||;VT=SNP
9	36349756	rs79796416	A	G	100	PASS	AC=60;AF=0.0119808;AN=5008;NS=2504;DP=19057;EAS_AF=0;AMR_AF=0.0259;AFR_AF=0.003;EUR_AF=0.0368;SAS_AF=0.001;AA=A|||;VT=SNP
9	36351074	rs10972865	C	T	100	PASS	AC=391;AF=0.0780751;AN=5008;NS=2504;DP=19602;EAS_AF=0.0982;AMR_AF=0.0259;AFR_AF=0.1498;EUR_AF=0.0129;SAS_AF=0.0644;AA=C|||;VT=SNP
9	36351694	rs10972866	G	A	100	PASS	AC=2299;AF=0.459065;AN=5008;NS=2504;DP=20466;EAS_AF=0.5169;AMR_AF=0.5375;AFR_AF=0.4584;EUR_AF=0.3787;SAS_AF=0.4274;AA=G|||;VT=SNP
9	36351800	rs10814377	C	T	100	PASS	AC=2301;AF=0.459465;AN=5008;NS=2504;DP=19939;EAS_AF=0.5169;AMR_AF=0.5375;AFR_AF=0.4584;EUR_AF=0.3787;SAS_AF=0.4294;AA=C|||;VT=SNP
9	36352067	rs147864372	T	C	100	PASS	AC=42;AF=0.00838658;AN=5008;NS=2504;DP=19569;EAS_AF=0;AMR_AF=0.0086;AFR_AF=0.0015;EUR_AF=0.0258;SAS_AF=0.0082;AA=T|||;VT=SNP
9	36352913	rs78841557	T	C	100	PASS	AC=28;AF=0.00559105;AN=5008;NS=2504;DP=18133;EAS_AF=0;AMR_AF=0.0072;AFR_AF=0.0008;EUR_AF=0.0199;SAS_AF=0.002;AA=T|||;VT=SNP
9	36353856	rs76012614	G	C	100	PASS	AC=33;AF=0.00658946;AN=5008;NS=2504;DP=17574;EAS_AF=0.001;AMR_AF=0.0086;AFR_AF=0.0015;EUR_AF=0.0169;SAS_AF=0.0072;AA=G|||;VT=SNP
9	36354113	rs10972867	T	C	100	PASS	AC=1857;AF=0.370807;AN=5008;NS=2504;DP=20023;EAS_AF=0.4157;AMR_AF=0.3775;AFR_AF=0.3608;EUR_AF=0.3598;SAS_AF=0.3446;AA=T|||;VT=SNP
9	36354613	rs7855873	A	G	100	PASS	AC=2379;AF=0.47504;AN=5008;NS=2504;DP=21288;EAS_AF=0.4802;AMR_AF=0.4496;AFR_AF=0.3253;EUR_AF=0.6193;SAS_AF=0.5419;AA=A|||;VT=SNP
9	36354829	rs56134330	T	C	100	PASS	AC=165;AF=0.0329473;AN=5008;NS=2504;DP=21960;EAS_AF=0.002;AMR_AF=0.062;AFR_AF=0.0008;EUR_AF=0.0885;SAS_AF=0.0307;AA=T|||;VT=SNP
9	36355335	rs16933224	C	T	100	PASS	AC=1300;AF=0.259585;AN=5008;NS=2504;DP=17082;EAS_AF=0.3204;AMR_AF=0.2997;AFR_AF=0.1626;EUR_AF=0.2833;SAS_AF=0.2751;AA=C|||;VT=SNP
9	36355850	rs1980921	T	C	100	PASS	AC=1707;AF=0.340855;AN=5008;NS=2504;DP=19101;EAS_AF=0.378;AMR_AF=0.2997;AFR_AF=0.3109;EUR_AF=0.3439;SAS_AF=0.3691;AA=T|||;VT=SNP
9	36355862	rs11794991	G	A	100	PASS	AC=287;AF=0.0573083;AN=5008;NS=2504;DP=18648;EAS_AF=0.0923;AMR_AF=0.0648;AFR_AF=0.0061;EUR_AF=0.0746;SAS_AF=0.0675;AA=G|||;VT=SNP
9	36357606	rs4879986	C	A	100	PASS	AC=182;AF=0.0363419;AN=5008;NS=2504;DP=19552;EAS_AF=0.0556;AMR_AF=0.0605;AFR_AF=0.0015;EUR_AF=0.0139;SAS_AF=0.0695;AA=C|||;VT=SNP
9	36358629	rs10814378	A	C	100	PASS	AC=2372;AF=0.473642;AN=5008;NS=2504;DP=19718;EAS_AF=0.4802;AMR_AF=0.4452;AFR_AF=0.3222;EUR_AF=0.6193;SAS_AF=0.5419;AA=A|||;VT=SNP
9	36358852	rs10814379	C	G	100	PASS	AC=1674;AF=0.334265;AN=5008;NS=2504;DP=15745;EAS_AF=0.374;AMR_AF=0.2997;AFR_AF=0.2943;EUR_AF=0.3489;SAS_AF=0.3569;AA=C|||;VT=SNP
9	36358864	rs7467871	T	A	100	PASS	AC=1856;AF=0.370607;AN=5008;NS=2504;DP=15995;EAS_AF=0.4157;AMR_AF=0.3761;AFR_AF=0.3608;EUR_AF=0.3598;SAS_AF=0.3446;AA=T|||;VT=SNP
9	36358927	rs184881310	G	A	100	PASS	AC=80;AF=0.0159744;AN=5008;NS=2504;DP=16811;EAS_AF=0.001;AMR_AF=0.0101;AFR_AF=0;EUR_AF=0.0219;SAS_AF=0.0511;AA=G|||;VT=SNP
9	36359376	rs12376663	G	A	100	PASS	AC=697;AF=0.139177;AN=5008;NS=2504;DP=16812;EAS_AF=0.1062;AMR_AF=0.1455;AFR_AF=0.028;EUR_AF=0.2704;SAS_AF=0.184;AA=G|||;VT=SNP
9	36359641	rs16933238	C	T	100	PASS	AC=370;AF=0.0738818;AN=5008;NS=2504;DP=17515;EAS_AF=0.1062;AMR_AF=0.0548;AFR_AF=0.0151;EUR_AF=0.0666;SAS_AF=0.1411;AA=C|||;VT=SNP
9	36360094	rs7858146	C	T	100	PASS	AC=296;AF=0.0591054;AN=5008;NS=2504;DP=16914;EAS_AF=0.0883;AMR_AF=0.1527;AFR_AF=0.053;EUR_AF=0.0139;SAS_AF=0.0174;AA=C|||;VT=SNP
9	36360845	rs79319828	T	C	100	PASS	AC=184;AF=0.0367412;AN=5008;NS=2504;DP=16700;EAS_AF=0.0546;AMR_AF=0.0648;AFR_AF=0.0015;EUR_AF=0.0139;SAS_AF=0.0695;AA=T|||;VT=SNP
9	36361135	rs181643879	C	T	100	PASS	AC=16;AF=0.00319489;AN=5008;NS=2504;DP=19954;EAS_AF=0;AMR_AF=0.0086;AFR_AF=0;EUR_AF=0.0099;SAS_AF=0;AA=c|||;VT=SNP
9	36361303	rs4879988	C	A	100	PASS	AC=1856;AF=0.370607;AN=5008;NS=2504;DP=15142;EAS_AF=0.4157;AMR_AF=0.3775;AFR_AF=0.3616;EUR_AF=0.3588;SAS_AF=0.3436;AA=C|||;VT=SNP
9	36361535	rs72731449	A	G	100	PASS	AC=18;AF=0.00359425;AN=5008;NS=2504;DP=16767;EAS_AF=0;AMR_AF=0.0029;AFR_AF=0.0015;EUR_AF=0.0119;SAS_AF=0.002;AA=A|||;VT=SNP
9	36362092	rs150616863	G	A	100	PASS	AC=72;AF=0.014377;AN=5008;NS=2504;DP=18995;EAS_AF=0.0556;AMR_AF=0.0058;AFR_AF=0;EUR_AF=0.0089;SAS_AF=0.0031;AA=G|||;VT=SNP
9	36364161	rs7874839	C	T	100	PASS	AC=1954;AF=0.390176;AN=5008;NS=2504;DP=16714;EAS_AF=0.4335;AMR_AF=0.3775;AFR_AF=0.3699;EUR_AF=0.3598;SAS_AF=0.4131;AA=C|||;VT=SNP
9	36364564	rs7875620	G	T	100	PASS	AC=1456;AF=0.290735;AN=5008;NS=2504;DP=19689;EAS_AF=0.3224;AMR_AF=0.304;AFR_AF=0.2731;EUR_AF=0.2853;SAS_AF=0.2781;AA=G|||;VT=SNP
9	36364870	rs76755848	C	A	100	PASS	AC=27;AF=0.00539137;AN=5008;NS=2504;DP=19627;EAS_AF=0;AMR_AF=0.0072;AFR_AF=0.0008;EUR_AF=0.0189;SAS_AF=0.002;AA=C|||;VT=SNP
9	36367122	rs2255698	C	T	100	PASS	AC=3038;AF=0.606629;AN=5008;NS=2504;DP=18085;EAS_AF=0.5665;AMR_AF=0.6196;AFR_AF=0.621;EUR_AF=0.6402;SAS_AF=0.5849;AA=T|||;VT=SNP
9	36367338	rs10972872	G	A	100	PASS	AC=695;AF=0.138778;AN=5008;NS=2504;DP=17681;EAS_AF=0.1081;AMR_AF=0.1484;AFR_AF=0.028;EUR_AF=0.2674;SAS_AF=0.181;AA=G|||;VT=SNP
9	36367713	rs74624914	T	C	100	PASS	AC=268;AF=0.0535144;AN=5008;NS=2504;DP=15544;EAS_AF=0.0764;AMR_AF=0.1513;AFR_AF=0.0431;EUR_AF=0.0139;SAS_AF=0.0153;AA=t|||;VT=SNP
9	36368671	rs117562528	T	A	100	PASS	AC=72;AF=0.014377;AN=5008;NS=2504;DP=19850;EAS_AF=0.001;AMR_AF=0.0144;AFR_AF=0.0008;EUR_AF=0.0298;SAS_AF=0.0307;AA=t|||;VT=SNP
9	36369487	rs10972873	T	C	100	PASS	AC=708;AF=0.141374;AN=5008;NS=2504;DP=18428;EAS_AF=0.1071;AMR_AF=0.1499;AFR_AF=0.0287;EUR_AF=0.2704;SAS_AF=0.1902;AA=T|||;VT=SNP
9	36370383	rs72731452	C	T	100	PASS	AC=39;AF=0.00778754;AN=5008;NS=2504;DP=14746;EAS_AF=0;AMR_AF=0.0086;AFR_AF=0.0023;EUR_AF=0.0278;SAS_AF=0.002;AA=C|||;VT=SNP
9	36371886	rs193191919	A	G	100	PASS	AC=14;AF=0.00279553;AN=5008;NS=2504;DP=16683;EAS_AF=0;AMR_AF=0.0086;AFR_AF=0;EUR_AF=0.008;SAS_AF=0;AA=a|||;VT=SNP
9	36371968	rs10758372	G	C	100	PASS	AC=3145;AF=0.627995;AN=5008;NS=2504;DP=11186;EAS_AF=0.5853;AMR_AF=0.6225;AFR_AF=0.6354;EUR_AF=0.6402;SAS_AF=0.6534;AA=g|||;VT=SNP
9	36372737	rs12001805	C	A	100	PASS	AC=2377;AF=0.474641;AN=5008;NS=2504;DP=19552;EAS_AF=0.4821;AMR_AF=0.4496;AFR_AF=0.3253;EUR_AF=0.6193;SAS_AF=0.5378;AA=c|||;VT=SNP
9	36372805	rs77524129	C	A	100	PASS	AC=176;AF=0.0351438;AN=5008;NS=2504;DP=21062;EAS_AF=0.0962;AMR_AF=0.0115;AFR_AF=0.0008;EUR_AF=0.0109;SAS_AF=0.0603;AA=c|||;VT=SNP
9	36373329	rs9407035	T	C	100	PASS	AC=2701;AF=0.539337;AN=5008;NS=2504;DP=19200;EAS_AF=0.4812;AMR_AF=0.4625;AFR_AF=0.5416;EUR_AF=0.6213;SAS_AF=0.5665;AA=t|||;VT=SNP
9	36373407	rs7033793	C	T	100	PASS	AC=3545;AF=0.707867;AN=5008;NS=2504;DP=18111;EAS_AF=0.6786;AMR_AF=0.6945;AFR_AF=0.7224;EUR_AF=0.7147;SAS_AF=0.7209;AA=c|||;VT=SNP
9	36373486	rs12377902	C	A	100	PASS	AC=2377;AF=0.474641;AN=5008;NS=2504;DP=17335;EAS_AF=0.4821;AMR_AF=0.4496;AFR_AF=0.3253;EUR_AF=0.6193;SAS_AF=0.5378;AA=c|||;VT=SNP
9	36374204	rs10814380	A	G	100	PASS	AC=2378;AF=0.47484;AN=5008;NS=2504;DP=18197;EAS_AF=0.4821;AMR_AF=0.4496;AFR_AF=0.326;EUR_AF=0.6193;SAS_AF=0.5378;AA=-|||;VT=SNP
9	36374721	rs116875218	C	T	100	PASS	AC=274;AF=0.0547125;AN=5008;NS=2504;DP=20798;EAS_AF=0.0764;AMR_AF=0.1513;AFR_AF=0.0477;EUR_AF=0.0139;SAS_AF=0.0153;AA=c|||;VT=SNP
9	36374832	rs10972877	A	C	100	PASS	AC=317;AF=0.0632987;AN=5008;NS=2504;DP=22544;EAS_AF=0.1042;AMR_AF=0.1527;AFR_AF=0.0567;EUR_AF=0.0139;SAS_AF=0.0174;AA=a|||;VT=SNP
9	36375647	rs117810343	G	A	100	PASS	AC=32;AF=0.00638978;AN=5008;NS=2504;DP=21209;EAS_AF=0.001;AMR_AF=0.0072;AFR_AF=0.0015;EUR_AF=0.0169;SAS_AF=0.0072;AA=G|||;VT=SNP
9	36375709	rs2277171	G	C	100	PASS	AC=709;AF=0.141573;AN=5008;NS=2504;DP=20563;EAS_AF=0.1071;AMR_AF=0.1484;AFR_AF=0.0287;EUR_AF=0.2694;SAS_AF=0.1933;AA=G|||;VT=SNP
9	36376332	rs3808863	G	C	100	PASS	AC=3152;AF=0.629393;AN=5008;NS=2504;DP=19040;EAS_AF=0.5863;AMR_AF=0.6225;AFR_AF=0.6354;EUR_AF=0.6402;SAS_AF=0.6595;AA=C|||;VT=SNP
9	36376993	rs74758674	G	T	100	PASS	AC=290;AF=0.0579073;AN=5008;NS=2504;DP=16174;EAS_AF=0.0933;AMR_AF=0.0663;AFR_AF=0.0061;EUR_AF=0.0755;SAS_AF=0.0675;AA=G|||;VT=SNP
9	36378853	rs12379930	G	A	100	PASS	AC=708;AF=0.141374;AN=5008;NS=2504;DP=19721;EAS_AF=0.1062;AMR_AF=0.1499;AFR_AF=0.0287;EUR_AF=0.2694;SAS_AF=0.1922;AA=G|||;VT=SNP
9	36380863	rs10972878	G	C	100	PASS	AC=211;AF=0.0421326;AN=5008;NS=2504;DP=21659;EAS_AF=0;AMR_AF=0.0793;AFR_AF=0.0045;EUR_AF=0.1372;SAS_AF=0.0123;AA=G|||;VT=SNP
9	36381031	rs7030510	T	C	100	PASS	AC=452;AF=0.0902556;AN=5008;NS=2504;DP=19907;EAS_AF=0.122;AMR_AF=0.1599;AFR_AF=0.0855;EUR_AF=0.0189;SAS_AF=0.0879;AA=T|||;VT=SNP
9	36381798	rs79103467	T	A	100	PASS	AC=289;AF=0.0577077;AN=5008;NS=2504;DP=20437;EAS_AF=0.0942;AMR_AF=0.0648;AFR_AF=0.0061;EUR_AF=0.0746;SAS_AF=0.0675;AA=T|||;VT=SNP
9	36381902	rs2248297	C	T	100	PASS	AC=4665;AF=0.93151;AN=5008;NS=2504;DP=18670;EAS_AF=0.9464;AMR_AF=0.9251;AFR_AF=0.885;EUR_AF=0.9851;SAS_AF=0.9284;AA=T|||;VT=SNP
9	36382071	rs10814381	G	C	100	PASS	AC=287;AF=0.0573083;AN=5008;NS=2504;DP=19100;EAS_AF=0.0923;AMR_AF=0.0648;AFR_AF=0.0053;EUR_AF=0.0755;SAS_AF=0.0675;AA=G|||;VT=SNP
9	36382237	rs140828275	T	C	100	PASS	AC=28;AF=0.00559105;AN=5008;NS=2504;DP=17446;EAS_AF=0;AMR_AF=0.0029;AFR_AF=0.0008;EUR_AF=0.0209;SAS_AF=0.0041;AA=T|||;VT=SNP
9	36382790	rs12376699	A	G	100	PASS	AC=452;AF=0.0902556;AN=5008;NS=2504;DP=16975;EAS_AF=0.0218;AMR_AF=0.1311;AFR_AF=0.0053;EUR_AF=0.2197;SAS_AF=0.1135;AA=A|||;VT=SNP
9	36384502	rs117862927	T	C	100	PASS	AC=20;AF=0.00399361;AN=5008;NS=2504;DP=18247;EAS_AF=0;AMR_AF=0.0072;AFR_AF=0;EUR_AF=0.0119;SAS_AF=0.0031;AA=T|||;VT=SNP
9	36384562	rs9407038	A	G	100	PASS	AC=3158;AF=0.630591;AN=5008;NS=2504;DP=19129;EAS_AF=0.5863;AMR_AF=0.6225;AFR_AF=0.6437;EUR_AF=0.6402;SAS_AF=0.6544;AA=G|||;VT=SNP
9	36384655	rs9632879	G	A	100	PASS	AC=1662;AF=0.331869;AN=5008;NS=2504;DP=21889;EAS_AF=0.376;AMR_AF=0.2968;AFR_AF=0.2927;EUR_AF=0.3489;SAS_AF=0.3466;AA=A|||;VT=SNP
9	36386587	rs2247795	C	A	100	PASS	AC=2701;AF=0.539337;AN=5008;NS=2504;DP=16611;EAS_AF=0.4812;AMR_AF=0.4625;AFR_AF=0.5416;EUR_AF=0.6213;SAS_AF=0.5665;AA=A|||;VT=SNP
9	36386865	rs76774745	T	G	100	PASS	AC=186;AF=0.0371406;AN=5008;NS=2504;DP=20215;EAS_AF=0.0546;AMR_AF=0.0634;AFR_AF=0.0015;EUR_AF=0.0149;SAS_AF=0.0716;AA=T|||;VT=SNP
9	36387015	rs2265347	A	G	100	PASS	AC=2701;AF=0.539337;AN=5008;NS=2504;DP=17013;EAS_AF=0.4812;AMR_AF=0.4625;AFR_AF=0.5416;EUR_AF=0.6213;SAS_AF=0.5665;AA=G|||;VT=SNP
9	36388350	rs2247595	A	G	100	PASS	AC=3157;AF=0.630391;AN=5008;NS=2504;DP=18458;EAS_AF=0.5853;AMR_AF=0.6225;AFR_AF=0.6437;EUR_AF=0.6402;SAS_AF=0.6544;AA=G|||;VT=SNP
9	36391537	rs34322533	T	C	100	PASS	AC=42;AF=0.00838658;AN=5008;NS=2504;DP=17767;EAS_AF=0;AMR_AF=0.013;AFR_AF=0.0008;EUR_AF=0.0278;SAS_AF=0.0041;AA=T|||;VT=SNP
9	36392889	rs12378490	A	C	100	PASS	AC=709;AF=0.141573;AN=5008;NS=2504;DP=17151;EAS_AF=0.1071;AMR_AF=0.1499;AFR_AF=0.0287;EUR_AF=0.2704;SAS_AF=0.1912;AA=A|||;VT=SNP
9	36394228	rs7861024	T	C	100	PASS	AC=3552;AF=0.709265;AN=5008;NS=2504;DP=14741;EAS_AF=0.6796;AMR_AF=0.696;AFR_AF=0.7262;EUR_AF=0.7137;SAS_AF=0.7219;AA=C|||;VT=SNP
9	36394968	rs10814382	G	C	100	PASS	AC=2370;AF=0.473243;AN=5008;NS=2504;DP=17963;EAS_AF=0.4812;AMR_AF=0.4467;AFR_AF=0.3222;EUR_AF=0.6193;SAS_AF=0.5378;AA=G|||;VT=SNP
9	36395737	rs140761458	T	C	100	PASS	AC=19;AF=0.00379393;AN=5008;NS=2504;DP=20468;EAS_AF=0;AMR_AF=0;AFR_AF=0.0008;EUR_AF=0.0159;SAS_AF=0.002;AA=T|||;VT=SNP
9	36395946	rs6476555	G	A	100	PASS	AC=3143;AF=0.627596;AN=5008;NS=2504;DP=17510;EAS_AF=0.5823;AMR_AF=0.6196;AFR_AF=0.6369;EUR_AF=0.6402;SAS_AF=0.6544;AA=A|||;VT=SNP
9	36395957	rs79998759	C	A	100	PASS	AC=100;AF=0.0199681;AN=5008;NS=2504;DP=17484;EAS_AF=0.0813;AMR_AF=0.0058;AFR_AF=0;EUR_AF=0.0089;SAS_AF=0.0051;AA=C|||;VT=SNP
9	36396769	rs2243933	T	C	100	PASS	AC=2694;AF=0.537939;AN=5008;NS=2504;DP=14135;EAS_AF=0.4812;AMR_AF=0.4597;AFR_AF=0.5386;EUR_AF=0.6213;SAS_AF=0.5654;AA=C|||;VT=SNP
9	36396916	rs2480455	G	A	100	PASS	AC=3147;AF=0.628395;AN=5008;NS=2504;DP=14162;EAS_AF=0.5853;AMR_AF=0.6196;AFR_AF=0.6369;EUR_AF=0.6402;SAS_AF=0.6554;AA=A|||;VT=SNP
9	36397458	rs10814383	A	G	100	PASS	AC=2370;AF=0.473243;AN=5008;NS=2504;DP=17431;EAS_AF=0.4812;AMR_AF=0.4467;AFR_AF=0.3222;EUR_AF=0.6193;SAS_AF=0.5378;AA=A|||;VT=SNP
9	36398703	rs12348966	T	C	100	PASS	AC=1569;AF=0.313299;AN=5008;NS=2504;DP=18261;EAS_AF=0.375;AMR_AF=0.2896;AFR_AF=0.2239;EUR_AF=0.3509;SAS_AF=0.3487;AA=T|||;VT=SNP
9	36398748	rs62541847	T	C	100	PASS	AC=213;AF=0.0425319;AN=5008;NS=2504;DP=19205;EAS_AF=0;AMR_AF=0.0793;AFR_AF=0.0045;EUR_AF=0.1392;SAS_AF=0.0123;AA=T|||;VT=SNP
9	36399020	rs4144593	T	C	100	PASS	AC=3555;AF=0.709864;AN=5008;NS=2504;DP=17502;EAS_AF=0.6796;AMR_AF=0.696;AFR_AF=0.7277;EUR_AF=0.7147;SAS_AF=0.7219;AA=C|||;VT=SNP
9	36399210	rs10972882	G	A	100	PASS	AC=1666;AF=0.332668;AN=5008;NS=2504;DP=13448;EAS_AF=0.375;AMR_AF=0.2968;AFR_AF=0.2935;EUR_AF=0.3509;SAS_AF=0.3487;AA=G|||;VT=SNP
9	36400371	rs142134914	G	A	100	PASS	AC=25;AF=0.00499201;AN=5008;NS=2504;DP=12812;EAS_AF=0;AMR_AF=0.0043;AFR_AF=0;EUR_AF=0.0179;SAS_AF=0.0041;AA=G|||;VT=SNP
9	36401292	rs62541848	C	T	100	PASS	AC=325;AF=0.0648962;AN=5008;NS=2504;DP=7144;EAS_AF=0;AMR_AF=0.0937;AFR_AF=0.0144;EUR_AF=0.2008;SAS_AF=0.0399;AA=C|||;VT=SNP
9	36401352	rs2480463	G	A	100	PASS	AC=3150;AF=0.628994;AN=5008;NS=2504;DP=11108;EAS_AF=0.5853;AMR_AF=0.6225;AFR_AF=0.6392;EUR_AF=0.6392;SAS_AF=0.6544;AA=A|||;VT=SNP
9	36401868	rs2483653	A	G	100	PASS	AC=2702;AF=0.539537;AN=5008;NS=2504;DP=19653;EAS_AF=0.4821;AMR_AF=0.4625;AFR_AF=0.5416;EUR_AF=0.6213;SAS_AF=0.5665;AA=G|||;VT=SNP
9	36403263	rs117026821	C	T	100	PASS	AC=56;AF=0.0111821;AN=5008;NS=2504;DP=19183;EAS_AF=0;AMR_AF=0.0187;AFR_AF=0;EUR_AF=0.0348;SAS_AF=0.0082;AA=C|||;VT=SNP
9	36403648	rs77649221	C	G	100	PASS	AC=48;AF=0.00958466;AN=5008;NS=2504;DP=18524;EAS_AF=0;AMR_AF=0.0101;AFR_AF=0.0113;EUR_AF=0.0159;SAS_AF=0.0102;AA=C|||;VT=SNP
9	36404276	rs76597209	T	C	100	PASS	AC=384;AF=0.0766773;AN=5008;NS=2504;DP=16625;EAS_AF=0.1071;AMR_AF=0.0562;AFR_AF=0.0144;EUR_AF=0.0696;SAS_AF=0.1513;AA=T|||;VT=SNP
9	36404315	rs78152236	C	A	100	PASS	AC=146;AF=0.0291534;AN=5008;NS=2504;DP=16797;EAS_AF=0.0327;AMR_AF=0.0173;AFR_AF=0.0023;EUR_AF=0.0447;SAS_AF=0.0542;AA=c|||;VT=SNP
9	36405678	rs9969785	G	C	100	PASS	AC=707;AF=0.141174;AN=5008;NS=2504;DP=17358;EAS_AF=0.1052;AMR_AF=0.1499;AFR_AF=0.0287;EUR_AF=0.2714;SAS_AF=0.1902;AA=G|||;VT=SNP
9	36405692	rs148108777	T	A	100	PASS	AC=40;AF=0.00798722;AN=5008;NS=2504;DP=17025;EAS_AF=0;AMR_AF=0.0086;AFR_AF=0.0008;EUR_AF=0.0249;SAS_AF=0.0082;AA=T|||;VT=SNP
9	36405934	rs76486911	G	A	100	PASS	AC=106;AF=0.0211661;AN=5008;NS=2504;DP=17310;EAS_AF=0.0833;AMR_AF=0.0101;AFR_AF=0;EUR_AF=0.0089;SAS_AF=0.0061;AA=G|||;VT=SNP
9	36407051	rs78055342	G	C	100	PASS	AC=382;AF=0.076278;AN=5008;NS=2504;DP=20951;EAS_AF=0.1062;AMR_AF=0.0562;AFR_AF=0.0144;EUR_AF=0.0696;SAS_AF=0.1503;AA=G|||;VT=SNP
9	36407325	rs1889279	T	C	100	PASS	AC=3161;AF=0.63119;AN=5008;NS=2504;DP=20530;EAS_AF=0.5962;AMR_AF=0.6225;AFR_AF=0.6392;EUR_AF=0.6392;SAS_AF=0.6544;AA=C|||;VT=SNP
9	36408108	rs10814384	A	G	100	PASS	AC=1659;AF=0.33127;AN=5008;NS=2504;DP=17265;EAS_AF=0.3681;AMR_AF=0.2968;AFR_AF=0.2927;EUR_AF=0.3509;SAS_AF=0.3497;AA=A|||;VT=SNP
9	36408192	rs56050799	G	A	100	PASS	AC=43;AF=0.00858626;AN=5008;NS=2504;DP=15907;EAS_AF=0;AMR_AF=0.0115;AFR_AF=0;EUR_AF=0.0318;SAS_AF=0.0031;AA=G|||;VT=SNP
9	36409389	rs10814385	T	C	100	PASS	AC=2703;AF=0.539736;AN=5008;NS=2504;DP=19031;EAS_AF=0.4812;AMR_AF=0.4654;AFR_AF=0.5431;EUR_AF=0.6213;SAS_AF=0.5644;AA=C|||;VT=SNP
9	36410895	rs12378152	T	C	100	PASS	AC=707;AF=0.141174;AN=5008;NS=2504;DP=16409;EAS_AF=0.1071;AMR_AF=0.1499;AFR_AF=0.0287;EUR_AF=0.2704;SAS_AF=0.1892;AA=T|||;VT=SNP
9	36411109	rs2183265	G	A	100	PASS	AC=2702;AF=0.539537;AN=5008;NS=2504;DP=16113;EAS_AF=0.4812;AMR_AF=0.464;AFR_AF=0.5416;EUR_AF=0.6213;SAS_AF=0.5665;AA=A|||;VT=SNP
9	36412853	rs12378953	T	C	100	PASS	AC=707;AF=0.141174;AN=5008;NS=2504;DP=18891;EAS_AF=0.1071;AMR_AF=0.1499;AFR_AF=0.0287;EUR_AF=0.2704;SAS_AF=0.1892;AA=T|||;VT=SNP
9	36413342	rs10814386	C	T	100	PASS	AC=311;AF=0.0621006;AN=5008;NS=2504;DP=17660;EAS_AF=0.1042;AMR_AF=0.1527;AFR_AF=0.0522;EUR_AF=0.0139;SAS_AF=0.0174;AA=C|||;VT=SNP
9	36413516	rs76737037	T	C	100	PASS	AC=15;AF=0.00299521;AN=5008;NS=2504;DP=19256;EAS_AF=0;AMR_AF=0.0043;AFR_AF=0;EUR_AF=0.0099;SAS_AF=0.002;AA=T|||;VT=SNP
9	36414113	rs114781497	C	T	100	PASS	AC=311;AF=0.0621006;AN=5008;NS=2504;DP=20854;EAS_AF=0.1042;AMR_AF=0.1527;AFR_AF=0.0522;EUR_AF=0.0139;SAS_AF=0.0174;AA=C|||;VT=SNP
9	36414240	rs954182	C	T	100	PASS	AC=382;AF=0.076278;AN=5008;NS=2504;DP=20632;EAS_AF=0.1062;AMR_AF=0.0562;AFR_AF=0.0144;EUR_AF=0.0696;SAS_AF=0.1503;AA=C|||;VT=SNP
9	36414837	rs12344892	G	C	100	PASS	AC=903;AF=0.180312;AN=5008;NS=2504;DP=17126;EAS_AF=0.3472;AMR_AF=0.1095;AFR_AF=0.1868;EUR_AF=0.0686;SAS_AF=0.1646;AA=G|||;VT=SNP
9	36415386	rs2483657	T	C	100	PASS	AC=3169;AF=0.632788;AN=5008;NS=2504;DP=19169;EAS_AF=0.6042;AMR_AF=0.621;AFR_AF=0.6392;EUR_AF=0.6402;SAS_AF=0.6544;AA=C|||;VT=SNP
9	36415522	rs191783025	G	A	100	PASS	AC=15;AF=0.00299521;AN=5008;NS=2504;DP=18787;EAS_AF=0;AMR_AF=0.0086;AFR_AF=0;EUR_AF=0.0089;SAS_AF=0;AA=G|||;VT=SNP
9	36416670	rs56258823	T	C	100	PASS	AC=55;AF=0.0109824;AN=5008;NS=2504;DP=16421;EAS_AF=0.001;AMR_AF=0.0216;AFR_AF=0.0008;EUR_AF=0.0338;SAS_AF=0.0041;AA=T|||;VT=SNP
9	36418280	rs10972892	A	G	100	PASS	AC=2703;AF=0.539736;AN=5008;NS=2504;DP=14326;EAS_AF=0.4821;AMR_AF=0.4625;AFR_AF=0.5416;EUR_AF=0.6213;SAS_AF=0.5675;AA=G|||;VT=SNP
9	36418477	rs4590523	C	T	100	PASS	AC=680;AF=0.135783;AN=5008;NS=2504;DP=14053;EAS_AF=0.0823;AMR_AF=0.1499;AFR_AF=0.0287;EUR_AF=0.2684;SAS_AF=0.1892;AA=C|||;VT=SNP
9	36419439	rs77843769	C	T	100	PASS	AC=178;AF=0.0355431;AN=5008;NS=2504;DP=20323;EAS_AF=0.0069;AMR_AF=0.0504;AFR_AF=0.0023;EUR_AF=0.0626;SAS_AF=0.0716;AA=C|||;VT=SNP
9	36419529	rs954779	A	G	100	PASS	AC=3548;AF=0.708466;AN=5008;NS=2504;DP=20382;EAS_AF=0.6786;AMR_AF=0.696;AFR_AF=0.7224;EUR_AF=0.7157;SAS_AF=0.7219;AA=G|||;VT=SNP
9	36422092	rs10972893	G	A	100	PASS	AC=706;AF=0.140974;AN=5008;NS=2504;DP=19006;EAS_AF=0.1062;AMR_AF=0.1499;AFR_AF=0.0287;EUR_AF=0.2694;SAS_AF=0.1902;AA=G|||;VT=SNP
9	36422211	rs12554395	G	A	100	PASS	AC=40;AF=0.00798722;AN=5008;NS=2504;DP=20434;EAS_AF=0;AMR_AF=0.0144;AFR_AF=0.0008;EUR_AF=0.0268;SAS_AF=0.002;AA=G|||;VT=SNP
9	36422430	rs4446808	A	C	100	PASS	AC=2367;AF=0.472644;AN=5008;NS=2504;DP=17855;EAS_AF=0.4812;AMR_AF=0.451;AFR_AF=0.323;EUR_AF=0.6193;SAS_AF=0.5307;AA=A|||;VT=SNP
9	36423151	rs7038193	T	A	100	PASS	AC=2373;AF=0.473842;AN=5008;NS=2504;DP=18480;EAS_AF=0.4802;AMR_AF=0.4496;AFR_AF=0.323;EUR_AF=0.6193;SAS_AF=0.5389;AA=T|||;VT=SNP
9	36423569	rs62541859	C	G	100	PASS	AC=305;AF=0.0609026;AN=5008;NS=2504;DP=17387;EAS_AF=0;AMR_AF=0.0937;AFR_AF=0.0061;EUR_AF=0.2008;SAS_AF=0.0307;AA=C|||;VT=SNP
9	36424413	rs117243979	C	T	100	PASS	AC=14;AF=0.00279553;AN=5008;NS=2504;DP=20255;EAS_AF=0;AMR_AF=0.0043;AFR_AF=0.0023;EUR_AF=0.008;SAS_AF=0;AA=C|||;VT=SNP
9	36424735	rs4879992	G	A	100	PASS	AC=1663;AF=0.332069;AN=5008;NS=2504;DP=23072;EAS_AF=0.376;AMR_AF=0.2954;AFR_AF=0.2905;EUR_AF=0.3519;SAS_AF=0.3487;AA=G|||;VT=SNP
9	36425289	rs192980975	T	A	100	PASS	AC=64;AF=0.0127796;AN=5008;NS=2504;DP=16087;EAS_AF=0.0099;AMR_AF=0.013;AFR_AF=0.0053;EUR_AF=0.0139;SAS_AF=0.0245;AA=A|||;VT=SNP
9	36427126	rs142913722	A	G	100	PASS	AC=19;AF=0.00379393;AN=5008;NS=2504;DP=18777;EAS_AF=0;AMR_AF=0;AFR_AF=0.0008;EUR_AF=0.0159;SAS_AF=0.002;AA=A|||;VT=SNP
9	36427612	rs190914278	C	T	100	PASS	AC=21;AF=0.00419329;AN=5008;NS=2504;DP=19044;EAS_AF=0;AMR_AF=0.0014;AFR_AF=0.0008;EUR_AF=0.0159;SAS_AF=0.0031;AA=C|||;VT=SNP
9	36429199	rs12379206	A	G	100	PASS	AC=704;AF=0.140575;AN=5008;NS=2504;DP=19248;EAS_AF=0.1062;AMR_AF=0.1499;AFR_AF=0.0287;EUR_AF=0.2674;SAS_AF=0.1902;AA=A|||;VT=SNP
9	36430819	rs9298968	C	T	100	PASS	AC=309;AF=0.0617013;AN=5008;NS=2504;DP=16809;EAS_AF=0.1022;AMR_AF=0.1527;AFR_AF=0.0522;EUR_AF=0.0139;SAS_AF=0.0174;AA=C|||;VT=SNP
9	36430968	rs144315206	C	T	100	PASS	AC=32;AF=0.00638978;AN=5008;NS=2504;DP=19586;EAS_AF=0;AMR_AF=0.0086;AFR_AF=0;EUR_AF=0.0239;SAS_AF=0.002;AA=C|||;VT=SNP
9	36433565	rs78604699	T	A	100	PASS	AC=906;AF=0.180911;AN=5008;NS=2504;DP=11397;EAS_AF=0.3472;AMR_AF=0.1066;AFR_AF=0.1868;EUR_AF=0.0686;SAS_AF=0.1697;AA=T|||;VT=SNP
9	36433606	rs118185606	C	A	100	PASS	AC=151;AF=0.0301518;AN=5008;NS=2504;DP=11838;EAS_AF=0.0327;AMR_AF=0.0187;AFR_AF=0.0023;EUR_AF=0.0447;SAS_AF=0.0583;AA=C|||;VT=SNP
9	36434105	rs10972900	C	T	100	PASS	AC=1665;AF=0.332468;AN=5008;NS=2504;DP=11287;EAS_AF=0.376;AMR_AF=0.2954;AFR_AF=0.2927;EUR_AF=0.3509;SAS_AF=0.3487;AA=C|||;VT=SNP
9	36435005	rs6476556	C	T	100	PASS	AC=2373;AF=0.473842;AN=5008;NS=2504;DP=17566;EAS_AF=0.4812;AMR_AF=0.4481;AFR_AF=0.326;EUR_AF=0.6143;SAS_AF=0.5399;AA=C|||;VT=SNP
9	36439341	rs181739584	G	A	100	PASS	AC=16;AF=0.00319489;AN=5008;NS=2504;DP=16283;EAS_AF=0;AMR_AF=0.0086;AFR_AF=0;EUR_AF=0.0089;SAS_AF=0.001;AA=A|||;VT=SNP
9	36440077	rs12378042	T	G	100	PASS	AC=712;AF=0.142173;AN=5008;NS=2504;DP=17003;EAS_AF=0.1091;AMR_AF=0.1499;AFR_AF=0.0295;EUR_AF=0.2704;SAS_AF=0.1912;AA=T|||;VT=SNP
9	36440317	rs138398219	G	A	100	PASS	AC=38;AF=0.00758786;AN=5008;NS=2504;DP=18311;EAS_AF=0;AMR_AF=0.0072;AFR_AF=0.0008;EUR_AF=0.0239;SAS_AF=0.0082;AA=G|||;VT=SNP
9	36440516	rs10814388	G	A	100	PASS	AC=469;AF=0.0936502;AN=5008;NS=2504;DP=16939;EAS_AF=0.12;AMR_AF=0.1585;AFR_AF=0.0991;EUR_AF=0.0199;SAS_AF=0.089;AA=G|||;VT=SNP
9	36442932	rs7856743	G	C	100	PASS	AC=3197;AF=0.638379;AN=5008;NS=2504;DP=17165;EAS_AF=0.5962;AMR_AF=0.6354;AFR_AF=0.6362;EUR_AF=0.667;SAS_AF=0.6575;AA=C|||;VT=SNP
9	36443056	rs10972905	C	A	100	PASS	AC=179;AF=0.0357428;AN=5008;NS=2504;DP=21544;EAS_AF=0.0179;AMR_AF=0.0216;AFR_AF=0.0295;EUR_AF=0.0358;SAS_AF=0.0726;AA=C|||;VT=SNP
9	36447046	rs111929430	C	T	100	PASS	AC=885;AF=0.176717;AN=5008;NS=2504;DP=14861;EAS_AF=0.3323;AMR_AF=0.1095;AFR_AF=0.1853;EUR_AF=0.0676;SAS_AF=0.1646;AA=C|||;VT=SNP
9	36447476	rs112955052	A	G	100	PASS	AC=109;AF=0.0217652;AN=5008;NS=2504;DP=20353;EAS_AF=0.001;AMR_AF=0.0159;AFR_AF=0.0045;EUR_AF=0.0308;SAS_AF=0.0613;AA=A|||;VT=SNP
9	36448070	rs41449047	C	G	100	PASS	AC=180;AF=0.0359425;AN=5008;NS=2504;DP=20454;EAS_AF=0.0179;AMR_AF=0.0216;AFR_AF=0.0295;EUR_AF=0.0368;SAS_AF=0.0726;AA=C|||;VT=SNP
9	36448492	rs189970222	T	C	100	PASS	AC=18;AF=0.00359425;AN=5008;NS=2504;DP=17884;EAS_AF=0;AMR_AF=0;AFR_AF=0.0008;EUR_AF=0.0149;SAS_AF=0.002;AA=T|||;VT=SNP
9	36448945	rs7867509	T	C	100	PASS	AC=3203;AF=0.639577;AN=5008;NS=2504;DP=15846;EAS_AF=0.5962;AMR_AF=0.6354;AFR_AF=0.6399;EUR_AF=0.667;SAS_AF=0.6585;AA=C|||;VT=SNP
9	36449654	rs10972908	G	A	100	PASS	AC=818;AF=0.163339;AN=5008;NS=2504;DP=16705;EAS_AF=0.12;AMR_AF=0.268;AFR_AF=0.1059;EUR_AF=0.2515;SAS_AF=0.1207;AA=G|||;VT=SNP
9	36450499	rs183512453	T	G	100	PASS	AC=25;AF=0.00499201;AN=5008;NS=2504;DP=17359;EAS_AF=0;AMR_AF=0.0101;AFR_AF=0.0015;EUR_AF=0.0109;SAS_AF=0.0051;AA=T|||;VT=SNP
9	36450868	rs113461317	G	C	100	PASS	AC=73;AF=0.0145767;AN=5008;NS=2504;DP=17671;EAS_AF=0.001;AMR_AF=0.0101;AFR_AF=0.003;EUR_AF=0.0258;SAS_AF=0.0358;AA=G|||;VT=SNP
9	36451336	rs10972909	T	C	100	PASS	AC=3197;AF=0.638379;AN=5008;NS=2504;DP=11388;EAS_AF=0.5952;AMR_AF=0.6354;AFR_AF=0.6377;EUR_AF=0.667;SAS_AF=0.6564;AA=T|||;VT=SNP
9	36451796	rs76319777	T	A	100	PASS	AC=394;AF=0.0786741;AN=5008;NS=2504;DP=12610;EAS_AF=0.1062;AMR_AF=0.0562;AFR_AF=0.0227;EUR_AF=0.0616;SAS_AF=0.1595;AA=C|||;VT=SNP
9	36451942	rs139521022	G	A	100	PASS	AC=27;AF=0.00539137;AN=5008;NS=2504;DP=14440;EAS_AF=0;AMR_AF=0.0043;AFR_AF=0;EUR_AF=0.0199;SAS_AF=0.0041;AA=G|||;VT=SNP
9	36452826	rs148784200	G	A	100	PASS	AC=24;AF=0.00479233;AN=5008;NS=2504;DP=19882;EAS_AF=0;AMR_AF=0.0072;AFR_AF=0;EUR_AF=0.0189;SAS_AF=0;AA=G|||;VT=SNP
9	36453176	rs12335818	T	C	100	PASS	AC=1659;AF=0.33127;AN=5008;NS=2504;DP=17374;EAS_AF=0.369;AMR_AF=0.2983;AFR_AF=0.2897;EUR_AF=0.3529;SAS_AF=0.3497;AA=T|||;VT=SNP
9	36455375	rs75517321	G	T	100	PASS	AC=383;AF=0.0764776;AN=5008;NS=2504;DP=17701;EAS_AF=0.1062;AMR_AF=0.0562;AFR_AF=0.0227;EUR_AF=0.0626;SAS_AF=0.1472;AA=G|||;VT=SNP
9	36455568	rs139456717	A	T	100	PASS	AC=239;AF=0.0477236;AN=5008;NS=2504;DP=12745;EAS_AF=0.0744;AMR_AF=0.1513;AFR_AF=0.0227;EUR_AF=0.0139;SAS_AF=0.0153;AA=a|||;VT=SNP
9	36455662	rs10972915	G	A	100	PASS	AC=180;AF=0.0359425;AN=5008;NS=2504;DP=15830;EAS_AF=0.0179;AMR_AF=0.0216;AFR_AF=0.0295;EUR_AF=0.0368;SAS_AF=0.0726;AA=g|||;VT=SNP
9	36456543	rs12553273	A	G	100	PASS	AC=55;AF=0.0109824;AN=5008;NS=2504;DP=18346;EAS_AF=0;AMR_AF=0.0202;AFR_AF=0.0008;EUR_AF=0.0368;SAS_AF=0.0031;AA=A|||;VT=SNP
9	36457215	rs1106275	C	T	100	PASS	AC=821;AF=0.163938;AN=5008;NS=2504;DP=18361;EAS_AF=0.12;AMR_AF=0.2695;AFR_AF=0.1059;EUR_AF=0.2535;SAS_AF=0.1207;AA=C|||;VT=SNP
9	36457221	rs1106276	C	T	100	PASS	AC=613;AF=0.122404;AN=5008;NS=2504;DP=18120;EAS_AF=0.1022;AMR_AF=0.2464;AFR_AF=0.059;EUR_AF=0.2137;SAS_AF=0.047;AA=C|||;VT=SNP
9	36457644	rs138019176	T	A	100	PASS	AC=50;AF=0.00998403;AN=5008;NS=2504;DP=17602;EAS_AF=0.002;AMR_AF=0.0086;AFR_AF=0.0008;EUR_AF=0.0249;SAS_AF=0.0164;AA=T|||;VT=SNP
9	36457692	rs112022047	G	A	100	PASS	AC=21;AF=0.00419329;AN=5008;NS=2504;DP=16085;EAS_AF=0.001;AMR_AF=0.0014;AFR_AF=0;EUR_AF=0.0089;SAS_AF=0.0102;AA=G|||;VT=SNP
9	36457932	rs76475668	T	C	100	PASS	AC=396;AF=0.0790735;AN=5008;NS=2504;DP=22124;EAS_AF=0.1062;AMR_AF=0.0562;AFR_AF=0.0227;EUR_AF=0.0626;SAS_AF=0.1605;AA=T|||;VT=SNP
9	36458230	rs111696344	G	A	100	PASS	AC=75;AF=0.014976;AN=5008;NS=2504;DP=19909;EAS_AF=0;AMR_AF=0.0389;AFR_AF=0;EUR_AF=0.0467;SAS_AF=0.001;AA=G|||;VT=SNP
9	36458378	rs10972916	G	A	100	PASS	AC=453;AF=0.0904553;AN=5008;NS=2504;DP=20100;EAS_AF=0.0218;AMR_AF=0.1254;AFR_AF=0.0091;EUR_AF=0.2207;SAS_AF=0.1125;AA=G|||;VT=SNP
9	36458735	rs62546164	G	A	100	PASS	AC=37;AF=0.00738818;AN=5008;NS=2504;DP=20925;EAS_AF=0;AMR_AF=0.0101;AFR_AF=0;EUR_AF=0.0258;SAS_AF=0.0041;AA=G|||;VT=SNP
9	36458793	rs10511929	T	C	100	PASS	AC=396;AF=0.0790735;AN=5008;NS=2504;DP=21883;EAS_AF=0.1062;AMR_AF=0.0562;AFR_AF=0.0227;EUR_AF=0.0626;SAS_AF=0.1605;AA=T|||;VT=SNP
9	36459678	rs2381523	A	G	100	PASS	AC=3206;AF=0.640176;AN=5008;NS=2504;DP=18683;EAS_AF=0.5972;AMR_AF=0.6354;AFR_AF=0.6407;EUR_AF=0.668;SAS_AF=0.6585;AA=G|||;VT=SNP
9	36460939	rs2381524	A	G	100	PASS	AC=3199;AF=0.638778;AN=5008;NS=2504;DP=14888;EAS_AF=0.5962;AMR_AF=0.6354;AFR_AF=0.6362;EUR_AF=0.668;SAS_AF=0.6585;AA=G|||;VT=SNP
9	36461855	rs12377974	A	G	100	PASS	AC=2270;AF=0.453275;AN=5008;NS=2504;DP=19623;EAS_AF=0.4762;AMR_AF=0.3631;AFR_AF=0.4486;EUR_AF=0.4165;SAS_AF=0.5378;AA=G|||;VT=SNP
9	36462263	rs10972918	T	C	100	PASS	AC=1568;AF=0.313099;AN=5008;NS=2504;DP=23072;EAS_AF=0.369;AMR_AF=0.2911;AFR_AF=0.2247;EUR_AF=0.3519;SAS_AF=0.3507;AA=T|||;VT=SNP
9	36462711	rs142186470	G	A	100	PASS	AC=396;AF=0.0790735;AN=5008;NS=2504;DP=15862;EAS_AF=0.1062;AMR_AF=0.0562;AFR_AF=0.0227;EUR_AF=0.0626;SAS_AF=0.1605;AA=g|||;VT=SNP
9	36463744	rs10118394	T	C	100	PASS	AC=3206;AF=0.640176;AN=5008;NS=2504;DP=19631;EAS_AF=0.5972;AMR_AF=0.6354;AFR_AF=0.6399;EUR_AF=0.669;SAS_AF=0.6585;AA=C|||;VT=SNP
9	36464320	rs13296596	C	T	100	PASS	AC=214;AF=0.0427316;AN=5008;NS=2504;DP=16126;EAS_AF=0;AMR_AF=0.0677;AFR_AF=0.0189;EUR_AF=0.1223;SAS_AF=0.0194;AA=C|||;VT=SNP
9	36464359	rs145170286	T	C	100	PASS	AC=396;AF=0.0790735;AN=5008;NS=2504;DP=14579;EAS_AF=0.1062;AMR_AF=0.0562;AFR_AF=0.0227;EUR_AF=0.0626;SAS_AF=0.1605;AA=T|||;VT=SNP
9	36464709	rs10972919	A	G	100	PASS	AC=1973;AF=0.39397;AN=5008;NS=2504;DP=16190;EAS_AF=0.4772;AMR_AF=0.3501;AFR_AF=0.2511;EUR_AF=0.4145;SAS_AF=0.5112;AA=A|||;VT=SNP
9	36465078	rs149404707	C	A	100	PASS	AC=24;AF=0.00479233;AN=5008;NS=2504;DP=17185;EAS_AF=0;AMR_AF=0.0043;AFR_AF=0;EUR_AF=0.0189;SAS_AF=0.002;AA=C|||;VT=SNP
9	36465644	rs144586077	T	C	100	PASS	AC=55;AF=0.0109824;AN=5008;NS=2504;DP=17645;EAS_AF=0;AMR_AF=0.0115;AFR_AF=0.0008;EUR_AF=0.0398;SAS_AF=0.0061;AA=T|||;VT=SNP
9	36466249	rs10972920	G	C	100	PASS	AC=1570;AF=0.313498;AN=5008;NS=2504;DP=17570;EAS_AF=0.371;AMR_AF=0.2911;AFR_AF=0.2247;EUR_AF=0.3519;SAS_AF=0.3507;AA=G|||;VT=SNP
9	36466608	rs116870637	T	C	100	PASS	AC=111;AF=0.0221645;AN=5008;NS=2504;DP=15404;EAS_AF=0.001;AMR_AF=0.0173;AFR_AF=0.0045;EUR_AF=0.0308;SAS_AF=0.0624;AA=T|||;VT=SNP
9	36467543	rs28461315	T	C	100	PASS	AC=248;AF=0.0495208;AN=5008;NS=2504;DP=13475;EAS_AF=0.0179;AMR_AF=0.0245;AFR_AF=0.0817;EUR_AF=0.0338;SAS_AF=0.0726;AA=T|||;VT=SNP
9	36468135	rs78103031	A	G	100	PASS	AC=404;AF=0.0806709;AN=5008;NS=2504;DP=17845;EAS_AF=0.1071;AMR_AF=0.0591;AFR_AF=0.0265;EUR_AF=0.0626;SAS_AF=0.1605;AA=A|||;VT=SNP
9	36468489	rs76845250	C	T	100	PASS	AC=100;AF=0.0199681;AN=5008;NS=2504;DP=15959;EAS_AF=0.003;AMR_AF=0.0533;AFR_AF=0.0023;EUR_AF=0.0268;SAS_AF=0.0307;AA=C|||;VT=SNP
9	36468557	rs10758374	T	C	100	PASS	AC=3733;AF=0.745407;AN=5008;NS=2504;DP=16157;EAS_AF=0.6706;AMR_AF=0.7147;AFR_AF=0.8359;EUR_AF=0.7435;SAS_AF=0.7239;AA=C|||;VT=SNP
9	36468844	rs148505624	T	C	100	PASS	AC=87;AF=0.0173722;AN=5008;NS=2504;DP=18485;EAS_AF=0;AMR_AF=0.0259;AFR_AF=0.003;EUR_AF=0.0606;SAS_AF=0.0041;AA=T|||;VT=SNP
9	36469519	rs140860571	G	A	100	PASS	AC=39;AF=0.00778754;AN=5008;NS=2504;DP=14523;EAS_AF=0.001;AMR_AF=0.0072;AFR_AF=0;EUR_AF=0.0159;SAS_AF=0.0174;AA=G|||;VT=SNP
9	36469771	rs181362559	G	C	100	PASS	AC=17;AF=0.00339457;AN=5008;NS=2504;DP=15651;EAS_AF=0;AMR_AF=0.0029;AFR_AF=0.0015;EUR_AF=0.0119;SAS_AF=0.001;AA=G|||;VT=SNP
9	36470296	rs148158262	T	C	100	PASS	AC=15;AF=0.00299521;AN=5008;NS=2504;DP=18573;EAS_AF=0;AMR_AF=0.0086;AFR_AF=0;EUR_AF=0.0089;SAS_AF=0;AA=T|||;VT=SNP
9	36470805	rs139154211	G	A	100	PASS	AC=24;AF=0.00479233;AN=5008;NS=2504;DP=4469;EAS_AF=0;AMR_AF=0.0043;AFR_AF=0;EUR_AF=0.0189;SAS_AF=0.002;AA=G|||;VT=SNP
9	36471469	rs17478582	C	T	100	PASS	AC=304;AF=0.0607029;AN=5008;NS=2504;DP=17955;EAS_AF=0;AMR_AF=0.0937;AFR_AF=0.0061;EUR_AF=0.1998;SAS_AF=0.0307;AA=C|||;VT=SNP
9	36473222	rs10814390	C	T	100	PASS	AC=614;AF=0.122604;AN=5008;NS=2504;DP=17846;EAS_AF=0.1022;AMR_AF=0.2464;AFR_AF=0.0582;EUR_AF=0.2147;SAS_AF=0.0481;AA=C|||;VT=SNP
9	36473258	rs187347996	G	A	100	PASS	AC=21;AF=0.00419329;AN=5008;NS=2504;DP=15827;EAS_AF=0;AMR_AF=0.0072;AFR_AF=0;EUR_AF=0.0119;SAS_AF=0.0041;AA=G|||;VT=SNP
9	36473559	rs4879993	C	T	100	PASS	AC=3196;AF=0.638179;AN=5008;NS=2504;DP=16467;EAS_AF=0.5952;AMR_AF=0.6354;AFR_AF=0.6354;EUR_AF=0.668;SAS_AF=0.6575;AA=T|||;VT=SNP
9	36474032	rs12344455	C	A	100	PASS	AC=614;AF=0.122604;AN=5008;NS=2504;DP=13912;EAS_AF=0.1022;AMR_AF=0.2464;AFR_AF=0.0582;EUR_AF=0.2147;SAS_AF=0.0481;AA=C|||;VT=SNP
9	36474499	rs79998931	T	C	100	PASS	AC=24;AF=0.00479233;AN=5008;NS=2504;DP=14610;EAS_AF=0;AMR_AF=0.0101;AFR_AF=0.0015;EUR_AF=0.0099;SAS_AF=0.0051;AA=T|||;VT=SNP
9	36474877	rs62546165	G	A	100	PASS	AC=339;AF=0.0676917;AN=5008;NS=2504;DP=13853;EAS_AF=0.0308;AMR_AF=0.1009;AFR_AF=0.0091;EUR_AF=0.1938;SAS_AF=0.0317;AA=G|||;VT=SNP
9	36475592	rs144506048	A	G	100	PASS	AC=236;AF=0.0471246;AN=5008;NS=2504;DP=10554;EAS_AF=0.0744;AMR_AF=0.1499;AFR_AF=0.0212;EUR_AF=0.0139;SAS_AF=0.0153;AA=a|||;VT=SNP
9	36475635	rs184169302	G	A	100	PASS	AC=21;AF=0.00419329;AN=5008;NS=2504;DP=12279;EAS_AF=0.001;AMR_AF=0.0014;AFR_AF=0;EUR_AF=0.0089;SAS_AF=0.0102;AA=g|||;VT=SNP
9	36476808	rs74307336	T	G	100	PASS	AC=306;AF=0.0611022;AN=5008;NS=2504;DP=16284;EAS_AF=0.0992;AMR_AF=0.0259;AFR_AF=0.084;EUR_AF=0.0129;SAS_AF=0.0654;AA=T|||;VT=SNP
9	36478554	rs7023399	C	G	100	PASS	AC=1997;AF=0.398762;AN=5008;NS=2504;DP=11754;EAS_AF=0.4812;AMR_AF=0.3646;AFR_AF=0.2526;EUR_AF=0.4245;SAS_AF=0.5092;AA=C|||;VT=SNP
9	36480711	rs71531226	G	C	100	PASS	AC=894;AF=0.178514;AN=5008;NS=2504;DP=14798;EAS_AF=0.2708;AMR_AF=0.2046;AFR_AF=0.0272;EUR_AF=0.2396;SAS_AF=0.2065;AA=G|||;VT=SNP
9	36481150	rs74193050	T	C	100	PASS	AC=404;AF=0.0806709;AN=5008;NS=2504;DP=16326;EAS_AF=0.1091;AMR_AF=0.0576;AFR_AF=0.0257;EUR_AF=0.0626;SAS_AF=0.1605;AA=T|||;VT=SNP
9	36481289	rs142969816	G	A	100	PASS	AC=52;AF=0.0103834;AN=5008;NS=2504;DP=17829;EAS_AF=0.001;AMR_AF=0.0403;AFR_AF=0.0015;EUR_AF=0.0129;SAS_AF=0.0082;AA=G|||;VT=SNP
9	36481391	rs10814392	C	T	100	PASS	AC=609;AF=0.121605;AN=5008;NS=2504;DP=18749;EAS_AF=0.0972;AMR_AF=0.2464;AFR_AF=0.0582;EUR_AF=0.2147;SAS_AF=0.0481;AA=C|||;VT=SNP
9	36481860	rs118157210	C	A	100	PASS	AC=21;AF=0.00419329;AN=5008;NS=2504;DP=16622;EAS_AF=0;AMR_AF=0.0072;AFR_AF=0;EUR_AF=0.0119;SAS_AF=0.0041;AA=C|||;VT=SNP
9	36481987	rs7044752	C	A	100	PASS	AC=3197;AF=0.638379;AN=5008;NS=2504;DP=17750;EAS_AF=0.5952;AMR_AF=0.6354;AFR_AF=0.6354;EUR_AF=0.669;SAS_AF=0.6575;AA=A|||;VT=SNP
9	36482638	rs138765568	C	T	100	PASS	AC=20;AF=0.00399361;AN=5008;NS=2504;DP=19892;EAS_AF=0;AMR_AF=0.0043;AFR_AF=0.0015;EUR_AF=0.0139;SAS_AF=0.001;AA=C|||;VT=SNP
9	36483122	rs10123176	G	A	100	PASS	AC=1517;AF=0.302915;AN=5008;NS=2504;DP=20035;EAS_AF=0.3046;AMR_AF=0.3401;AFR_AF=0.3041;EUR_AF=0.2833;SAS_AF=0.2935;AA=G|||;VT=SNP
9	36484335	rs76312668	C	T	100	PASS	AC=209;AF=0.0417332;AN=5008;NS=2504;DP=18607;EAS_AF=0.0694;AMR_AF=0.1484;AFR_AF=0.0053;EUR_AF=0.0139;SAS_AF=0.0153;AA=c|||;VT=SNP
9	36484912	rs141727235	C	T	100	PASS	AC=398;AF=0.0794728;AN=5008;NS=2504;DP=15608;EAS_AF=0.1081;AMR_AF=0.0562;AFR_AF=0.0227;EUR_AF=0.0626;SAS_AF=0.1605;AA=C|||;VT=SNP
9	36485202	rs1962524	A	G	100	PASS	AC=3149;AF=0.628794;AN=5008;NS=2504;DP=16935;EAS_AF=0.4395;AMR_AF=0.6484;AFR_AF=0.7148;EUR_AF=0.6968;SAS_AF=0.6237;AA=G|||;VT=SNP
9	36485900	rs79917260	A	C	100	PASS	AC=403;AF=0.0804712;AN=5008;NS=2504;DP=19652;EAS_AF=0.1081;AMR_AF=0.0576;AFR_AF=0.0257;EUR_AF=0.0626;SAS_AF=0.1605;AA=A|||;VT=SNP
9	36488261	rs13291966	A	C	100	PASS	AC=1992;AF=0.397764;AN=5008;NS=2504;DP=17092;EAS_AF=0.2252;AMR_AF=0.304;AFR_AF=0.5726;EUR_AF=0.3678;SAS_AF=0.4366;AA=C|||;VT=SNP
9	36488778	rs62546167	T	C	100	PASS	AC=306;AF=0.0611022;AN=5008;NS=2504;DP=21292;EAS_AF=0;AMR_AF=0.0937;AFR_AF=0.0061;EUR_AF=0.2008;SAS_AF=0.0317;AA=T|||;VT=SNP
9	36489161	rs3824425	C	T	100	PASS	AC=610;AF=0.121805;AN=5008;NS=2504;DP=20744;EAS_AF=0.0972;AMR_AF=0.2334;AFR_AF=0.0651;EUR_AF=0.2157;SAS_AF=0.0481;AA=C|||;VT=SNP
9	36489626	rs186627311	G	C	100	PASS	AC=18;AF=0.00359425;AN=5008;NS=2504;DP=21312;EAS_AF=0;AMR_AF=0;AFR_AF=0.0008;EUR_AF=0.0149;SAS_AF=0.002;AA=G|||;VT=SNP
9	36489903	rs113661424	C	T	100	PASS	AC=142;AF=0.0283546;AN=5008;NS=2504;DP=13328;EAS_AF=0.001;AMR_AF=0.0245;AFR_AF=0.0053;EUR_AF=0.0447;SAS_AF=0.0736;AA=C|||;VT=SNP
9	36490236	rs10758376	G	C	100	PASS	AC=249;AF=0.0497204;AN=5008;NS=2504;DP=11800;EAS_AF=0.0179;AMR_AF=0.0231;AFR_AF=0.0832;EUR_AF=0.0348;SAS_AF=0.0716;AA=G|||;VT=SNP
9	36491154	rs184724997	C	G	100	PASS	AC=18;AF=0.00359425;AN=5008;NS=2504;DP=14080;EAS_AF=0;AMR_AF=0.0072;AFR_AF=0;EUR_AF=0.0109;SAS_AF=0.002;AA=C|||;VT=SNP
9	36492011	rs139936531	T	A	100	PASS	AC=20;AF=0.00399361;AN=5008;NS=2504;DP=13919;EAS_AF=0;AMR_AF=0.0058;AFR_AF=0;EUR_AF=0.0119;SAS_AF=0.0041;AA=T|||;VT=SNP
9	36492461	rs117533430	T	G	100	PASS	AC=137;AF=0.0273562;AN=5008;NS=2504;DP=17760;EAS_AF=0.002;AMR_AF=0.0634;AFR_AF=0.0023;EUR_AF=0.0517;SAS_AF=0.0368;AA=T|||;VT=SNP
9	36493183	rs13290602	G	C	100	PASS	AC=258;AF=0.0515176;AN=5008;NS=2504;DP=18969;EAS_AF=0.0179;AMR_AF=0.0259;AFR_AF=0.0885;EUR_AF=0.0348;SAS_AF=0.0716;AA=G|||;VT=SNP
9	36493806	rs117990329	C	T	100	PASS	AC=15;AF=0.00299521;AN=5008;NS=2504;DP=14547;EAS_AF=0;AMR_AF=0.0072;AFR_AF=0;EUR_AF=0.0089;SAS_AF=0.001;AA=C|||;VT=SNP
9	36494493	rs78320241	C	G	100	PASS	AC=80;AF=0.0159744;AN=5008;NS=2504;DP=17045;EAS_AF=0.001;AMR_AF=0.0101;AFR_AF=0;EUR_AF=0.0219;SAS_AF=0.0511;AA=C|||;VT=SNP
9	36495926	rs10972923	C	G	100	PASS	AC=544;AF=0.108626;AN=5008;NS=2504;DP=16868;EAS_AF=0.2093;AMR_AF=0.1844;AFR_AF=0.0159;EUR_AF=0.0646;SAS_AF=0.1217;AA=C|||;VT=SNP
9	36496376	rs7852519	A	G	100	PASS	AC=899;AF=0.179513;AN=5008;NS=2504;DP=10363;EAS_AF=0.0179;AMR_AF=0.1455;AFR_AF=0.2829;EUR_AF=0.2535;SAS_AF=0.1544;AA=G|||;VT=SNP
9	36497000	rs28418701	C	T	100	PASS	AC=582;AF=0.116214;AN=5008;NS=2504;DP=15168;EAS_AF=0;AMR_AF=0.1182;AFR_AF=0.18;EUR_AF=0.2177;SAS_AF=0.044;AA=C|||;VT=SNP
9	36497163	rs62541963	G	A	100	PASS	AC=316;AF=0.063099;AN=5008;NS=2504;DP=13455;EAS_AF=0;AMR_AF=0.0965;AFR_AF=0.0068;EUR_AF=0.2078;SAS_AF=0.0317;AA=G|||;VT=SNP
9	36498515	rs76397726	G	A	100	PASS	AC=388;AF=0.077476;AN=5008;NS=2504;DP=15222;EAS_AF=0;AMR_AF=0.098;AFR_AF=0.0598;EUR_AF=0.2087;SAS_AF=0.0317;AA=G|||;VT=SNP
9	36498570	rs78793001	G	T	100	PASS	AC=527;AF=0.105232;AN=5008;NS=2504;DP=15336;EAS_AF=0;AMR_AF=0.1124;AFR_AF=0.1415;EUR_AF=0.2177;SAS_AF=0.044;AA=G|||;VT=SNP
9	36498696	rs111947430	G	A	100	PASS	AC=528;AF=0.105431;AN=5008;NS=2504;DP=16990;EAS_AF=0;AMR_AF=0.1124;AFR_AF=0.1415;EUR_AF=0.2177;SAS_AF=0.045;AA=G|||;VT=SNP
9	36498754	rs113007388	A	G	100	PASS	AC=527;AF=0.105232;AN=5008;NS=2504;DP=17594;EAS_AF=0;AMR_AF=0.1124;AFR_AF=0.1415;EUR_AF=0.2177;SAS_AF=0.044;AA=G|||;VT=SNP
9	36498833	rs10972924	C	G	100	PASS	AC=527;AF=0.105232;AN=5008;NS=2504;DP=15629;EAS_AF=0;AMR_AF=0.1124;AFR_AF=0.1415;EUR_AF=0.2177;SAS_AF=0.044;AA=C|||;VT=SNP
9	36499448	rs7865090	C	T	100	PASS	AC=477;AF=0.0952476;AN=5008;NS=2504;DP=21666;EAS_AF=0;AMR_AF=0.111;AFR_AF=0.1044;EUR_AF=0.2167;SAS_AF=0.045;AA=T|||;VT=SNP
9	36499871	rs117196635	C	T	100	PASS	AC=37;AF=0.00738818;AN=5008;NS=2504;DP=21745;EAS_AF=0;AMR_AF=0.0144;AFR_AF=0.0008;EUR_AF=0.0239;SAS_AF=0.002;AA=C|||;VT=SNP
9	36499926	rs12553571	C	T	100	PASS	AC=46;AF=0.0091853;AN=5008;NS=2504;DP=22123;EAS_AF=0.002;AMR_AF=0.0086;AFR_AF=0.0008;EUR_AF=0.0249;SAS_AF=0.0123;AA=C|||;VT=SNP
9	36500359	rs884608	C	T	100	PASS	AC=1825;AF=0.364417;AN=5008;NS=2504;DP=22358;EAS_AF=0.5556;AMR_AF=0.3573;AFR_AF=0.2466;EUR_AF=0.3121;SAS_AF=0.3855;AA=c|||;VT=SNP
9	36500619	rs329376	C	A	100	PASS	AC=2604;AF=0.519968;AN=5008;NS=2504;DP=17663;EAS_AF=0.7341;AMR_AF=0.4914;AFR_AF=0.3298;EUR_AF=0.502;SAS_AF=0.5951;AA=C|||;VT=SNP
9	36501626	rs62541966	A	C	100	PASS	AC=472;AF=0.0942492;AN=5008;NS=2504;DP=13409;EAS_AF=0.0139;AMR_AF=0.1643;AFR_AF=0.0182;EUR_AF=0.1918;SAS_AF=0.1299;AA=A|||;VT=SNP
9	36502003	rs66606427	A	G	100	PASS	AC=512;AF=0.102236;AN=5008;NS=2504;DP=13740;EAS_AF=0.0139;AMR_AF=0.1671;AFR_AF=0.0386;EUR_AF=0.1899;SAS_AF=0.1431;AA=G|||;VT=SNP
9	36502053	rs117409347	C	T	100	PASS	AC=135;AF=0.0269569;AN=5008;NS=2504;DP=13991;EAS_AF=0.003;AMR_AF=0.0605;AFR_AF=0.0015;EUR_AF=0.0477;SAS_AF=0.0409;AA=C|||;VT=SNP
9	36502660	rs79454398	A	G	100	PASS	AC=23;AF=0.00459265;AN=5008;NS=2504;DP=19269;EAS_AF=0;AMR_AF=0.0086;AFR_AF=0.0015;EUR_AF=0.0099;SAS_AF=0.0051;AA=A|||;VT=SNP
9	36503120	rs142131941	C	T	100	PASS	AC=35;AF=0.00698882;AN=5008;NS=2504;DP=13634;EAS_AF=0;AMR_AF=0.0072;AFR_AF=0.0008;EUR_AF=0.0119;SAS_AF=0.0174;AA=C|||;VT=SNP
9	36504202	rs34365936	G	A	100	PASS	AC=2782;AF=0.555511;AN=5008;NS=2504;DP=21954;EAS_AF=0.756;AMR_AF=0.5245;AFR_AF=0.3775;EUR_AF=0.5477;SAS_AF=0.6196;AA=G|||;VT=SNP
9	36504846	rs7037126	C	T	100	PASS	AC=2696;AF=0.538339;AN=5008;NS=2504;DP=14493;EAS_AF=0.7569;AMR_AF=0.5202;AFR_AF=0.3139;EUR_AF=0.5477;SAS_AF=0.6196;AA=C|||;VT=SNP
9	36504853	rs10972925	T	C	100	PASS	AC=453;AF=0.0904553;AN=5008;NS=2504;DP=14328;EAS_AF=0.127;AMR_AF=0.0778;AFR_AF=0.0174;EUR_AF=0.1133;SAS_AF=0.137;AA=T|||;VT=SNP
9	36506164	rs140709081	A	G	100	PASS	AC=134;AF=0.0267572;AN=5008;NS=2504;DP=15840;EAS_AF=0;AMR_AF=0.0173;AFR_AF=0.0802;EUR_AF=0.0109;SAS_AF=0.0051;AA=A|||;VT=SNP
9	36506273	rs118170860	G	A	100	PASS	AC=60;AF=0.0119808;AN=5008;NS=2504;DP=19409;EAS_AF=0;AMR_AF=0.0187;AFR_AF=0;EUR_AF=0.0338;SAS_AF=0.0133;AA=G|||;VT=SNP
9	36506332	rs13295508	T	C	100	PASS	AC=479;AF=0.095647;AN=5008;NS=2504;DP=19569;EAS_AF=0.0129;AMR_AF=0.1657;AFR_AF=0.0182;EUR_AF=0.1879;SAS_AF=0.1411;AA=T|||;VT=SNP
9	36507639	rs329366	C	T	100	PASS	AC=2787;AF=0.55651;AN=5008;NS=2504;DP=20711;EAS_AF=0.7589;AMR_AF=0.5259;AFR_AF=0.3797;EUR_AF=0.5477;SAS_AF=0.6176;AA=C|||;VT=SNP
9	36508092	rs10972927	A	C	100	PASS	AC=290;AF=0.0579073;AN=5008;NS=2504;DP=19386;EAS_AF=0.0556;AMR_AF=0.0533;AFR_AF=0.0053;EUR_AF=0.0964;SAS_AF=0.0951;AA=A|||;VT=SNP
9	36508819	rs35723278	G	A	100	PASS	AC=458;AF=0.0914537;AN=5008;NS=2504;DP=18903;EAS_AF=0.0129;AMR_AF=0.1628;AFR_AF=0.0151;EUR_AF=0.1879;SAS_AF=0.1258;AA=G|||;VT=SNP
9	36508928	rs10972928	T	C	100	PASS	AC=291;AF=0.058107;AN=5008;NS=2504;DP=19277;EAS_AF=0.0546;AMR_AF=0.0562;AFR_AF=0.0053;EUR_AF=0.0974;SAS_AF=0.0941;AA=T|||;VT=SNP
9	36509174	rs167906	G	A	100	PASS	AC=1039;AF=0.207468;AN=5008;NS=2504;DP=21210;EAS_AF=0.1855;AMR_AF=0.245;AFR_AF=0.152;EUR_AF=0.2406;SAS_AF=0.2444;AA=G|||;VT=SNP
9	36509355	rs34879381	T	G	100	PASS	AC=460;AF=0.091853;AN=5008;NS=2504;DP=19428;EAS_AF=0.0129;AMR_AF=0.1643;AFR_AF=0.0159;EUR_AF=0.1879;SAS_AF=0.1258;AA=T|||;VT=SNP
9	36509886	rs437319	T	C	100	PASS	AC=1922;AF=0.383786;AN=5008;NS=2504;DP=16462;EAS_AF=0.5813;AMR_AF=0.389;AFR_AF=0.2716;EUR_AF=0.336;SAS_AF=0.3773;AA=T|||;VT=SNP
9	36510136	rs78958549	C	T	100	PASS	AC=41;AF=0.0081869;AN=5008;NS=2504;DP=17603;EAS_AF=0;AMR_AF=0.0101;AFR_AF=0.0008;EUR_AF=0.0268;SAS_AF=0.0061;AA=C|||;VT=SNP
9	36510396	rs181033844	C	T	100	PASS	AC=48;AF=0.00958466;AN=5008;NS=2504;DP=10457;EAS_AF=0.002;AMR_AF=0.0115;AFR_AF=0.0008;EUR_AF=0.0249;SAS_AF=0.0123;AA=C|||;VT=SNP
9	36510399	rs10758377	T	C	100	PASS	AC=1993;AF=0.397963;AN=5008;NS=2504;DP=10265;EAS_AF=0.3581;AMR_AF=0.3775;AFR_AF=0.4697;EUR_AF=0.3738;SAS_AF=0.3814;AA=T|||;VT=SNP
9	36510925	rs117752200	A	C	100	PASS	AC=52;AF=0.0103834;AN=5008;NS=2504;DP=20323;EAS_AF=0;AMR_AF=0.0086;AFR_AF=0;EUR_AF=0.0229;SAS_AF=0.0235;AA=A|||;VT=SNP
9	36511009	rs430539	C	T	100	PASS	AC=1887;AF=0.376797;AN=5008;NS=2504;DP=20224;EAS_AF=0.5724;AMR_AF=0.389;AFR_AF=0.2542;EUR_AF=0.335;SAS_AF=0.3753;AA=T|||;VT=SNP
9	36511672	rs111597469	C	T	100	PASS	AC=377;AF=0.0752796;AN=5008;NS=2504;DP=11929;EAS_AF=0.0546;AMR_AF=0.0605;AFR_AF=0.0703;EUR_AF=0.0954;SAS_AF=0.093;AA=C|||;VT=SNP
9	36515194	rs7866708	C	T	100	PASS	AC=1259;AF=0.251398;AN=5008;NS=2504;DP=14543;EAS_AF=0.1458;AMR_AF=0.1614;AFR_AF=0.3888;EUR_AF=0.2465;SAS_AF=0.2434;AA=C|||;VT=SNP
9	36515713	rs13289088	T	C	100	PASS	AC=2961;AF=0.591254;AN=5008;NS=2504;DP=15506;EAS_AF=0.6468;AMR_AF=0.745;AFR_AF=0.3487;EUR_AF=0.6561;SAS_AF=0.6861;AA=C|||;VT=SNP
9	36515743	rs62541969	C	G	100	PASS	AC=661;AF=0.131989;AN=5008;NS=2504;DP=14478;EAS_AF=0.0883;AMR_AF=0.2781;AFR_AF=0.0182;EUR_AF=0.1779;SAS_AF=0.18;AA=c|||;VT=SNP
9	36516656	rs145699945	G	A	100	PASS	AC=39;AF=0.00778754;AN=5008;NS=2504;DP=13103;EAS_AF=0;AMR_AF=0.0072;AFR_AF=0.0008;EUR_AF=0.0249;SAS_AF=0.0082;AA=G|||;VT=SNP
9	36516873	rs10972942	A	G	100	PASS	AC=1000;AF=0.199681;AN=5008;NS=2504;DP=16959;EAS_AF=0.2758;AMR_AF=0.1153;AFR_AF=0.2383;EUR_AF=0.1233;SAS_AF=0.2076;AA=G|||;VT=SNP
9	36517008	rs10972943	C	T	100	PASS	AC=1002;AF=0.20008;AN=5008;NS=2504;DP=15761;EAS_AF=0.2768;AMR_AF=0.1153;AFR_AF=0.239;EUR_AF=0.1233;SAS_AF=0.2076;AA=C|||;VT=SNP
9	36518175	rs148094931	G	A	100	PASS	AC=53;AF=0.0105831;AN=5008;NS=2504;DP=16196;EAS_AF=0.001;AMR_AF=0.0202;AFR_AF=0.0008;EUR_AF=0.0358;SAS_AF=0.001;AA=G|||;VT=SNP
9	36520162	rs6476559	C	G	100	PASS	AC=3702;AF=0.739217;AN=5008;NS=2504;DP=13110;EAS_AF=0.8542;AMR_AF=0.6225;AFR_AF=0.6793;EUR_AF=0.7445;SAS_AF=0.7791;AA=G|||;VT=SNP
9	36521829	rs145231577	T	C	100	PASS	AC=28;AF=0.00559105;AN=5008;NS=2504;DP=18663;EAS_AF=0;AMR_AF=0.0072;AFR_AF=0.0008;EUR_AF=0.0219;SAS_AF=0;AA=T|||;VT=SNP
9	36522657	rs10122197	C	G	100	PASS	AC=735;AF=0.146765;AN=5008;NS=2504;DP=16278;EAS_AF=0.2708;AMR_AF=0.1167;AFR_AF=0.059;EUR_AF=0.1561;SAS_AF=0.1493;AA=C|||;VT=SNP
9	36522663	rs10125409	T	G	100	PASS	AC=734;AF=0.146565;AN=5008;NS=2504;DP=16203;EAS_AF=0.2708;AMR_AF=0.1167;AFR_AF=0.059;EUR_AF=0.1561;SAS_AF=0.1483;AA=T|||;VT=SNP
9	36523073	rs9776951	G	A	100	PASS	AC=3119;AF=0.622804;AN=5008;NS=2504;DP=14480;EAS_AF=0.6806;AMR_AF=0.7493;AFR_AF=0.4614;EUR_AF=0.663;SAS_AF=0.6503;AA=G|||;VT=SNP
9	36523219	rs529766616	C	A	100	PASS	AC=25;AF=0.00499201;AN=5008;NS=2504;DP=16275;EAS_AF=0;AMR_AF=0.0072;AFR_AF=0;EUR_AF=0.0199;SAS_AF=0;AA=C|||;VT=SNP
9	36523607	rs4524883	C	T	100	PASS	AC=1462;AF=0.291933;AN=5008;NS=2504;DP=17798;EAS_AF=0.3859;AMR_AF=0.2738;AFR_AF=0.1649;EUR_AF=0.3221;SAS_AF=0.3487;AA=C|||;VT=SNP
9	36523883	rs144832511	A	G	100	PASS	AC=25;AF=0.00499201;AN=5008;NS=2504;DP=18241;EAS_AF=0.0109;AMR_AF=0.0058;AFR_AF=0;EUR_AF=0.0089;SAS_AF=0.001;AA=A|||;VT=SNP
9	36525052	rs410605	G	C	100	PASS	AC=3222;AF=0.643371;AN=5008;NS=2504;DP=9482;EAS_AF=0.8214;AMR_AF=0.7378;AFR_AF=0.4622;EUR_AF=0.6322;SAS_AF=0.6493;AA=G|||;VT=SNP
9	36525669	rs10758379	C	T	100	PASS	AC=644;AF=0.128594;AN=5008;NS=2504;DP=19147;EAS_AF=0.1488;AMR_AF=0.1167;AFR_AF=0.084;EUR_AF=0.16;SAS_AF=0.1442;AA=C|||;VT=SNP
9	36525772	rs426361	A	G	100	PASS	AC=3342;AF=0.667332;AN=5008;NS=2504;DP=20842;EAS_AF=0.8204;AMR_AF=0.7435;AFR_AF=0.5484;EUR_AF=0.6322;SAS_AF=0.6524;AA=A|||;VT=SNP
9	36526613	rs10733478	G	T	100	PASS	AC=3940;AF=0.786741;AN=5008;NS=2504;DP=19087;EAS_AF=0.9673;AMR_AF=0.866;AFR_AF=0.5968;EUR_AF=0.7913;SAS_AF=0.7965;AA=T|||;VT=SNP
9	36526661	rs9407044	G	A	100	PASS	AC=3078;AF=0.614617;AN=5008;NS=2504;DP=18361;EAS_AF=0.6855;AMR_AF=0.7406;AFR_AF=0.4561;EUR_AF=0.6312;SAS_AF=0.6493;AA=G|||;VT=SNP
9	36527033	rs10972952	G	A	100	PASS	AC=536;AF=0.107029;AN=5008;NS=2504;DP=20563;EAS_AF=0.1468;AMR_AF=0.1124;AFR_AF=0.0068;EUR_AF=0.159;SAS_AF=0.1442;AA=g|||;VT=SNP
9	36527230	rs62541970	A	T	100	PASS	AC=398;AF=0.0794728;AN=5008;NS=2504;DP=20488;EAS_AF=0.0188;AMR_AF=0.1066;AFR_AF=0.0068;EUR_AF=0.1918;SAS_AF=0.1053;AA=A|||;VT=SNP
9	36527469	rs7023825	T	C	100	PASS	AC=783;AF=0.15635;AN=5008;NS=2504;DP=19997;EAS_AF=0.2827;AMR_AF=0.1167;AFR_AF=0.0847;EUR_AF=0.16;SAS_AF=0.1472;AA=T|||;VT=SNP
9	36527547	rs7023942	T	A	100	PASS	AC=466;AF=0.0930511;AN=5008;NS=2504;DP=19213;EAS_AF=0.0188;AMR_AF=0.1066;AFR_AF=0.0507;EUR_AF=0.1918;SAS_AF=0.1155;AA=T|||;VT=SNP
9	36527815	rs10972953	G	A	100	PASS	AC=677;AF=0.135184;AN=5008;NS=2504;DP=17779;EAS_AF=0.2827;AMR_AF=0.1124;AFR_AF=0.0068;EUR_AF=0.16;SAS_AF=0.1472;AA=G|||;VT=SNP
9	36527913	rs10972954	C	A	100	PASS	AC=280;AF=0.0559105;AN=5008;NS=2504;DP=19065;EAS_AF=0;AMR_AF=0.1009;AFR_AF=0.0151;EUR_AF=0.166;SAS_AF=0.0235;AA=C|||;VT=SNP
9	36528035	rs142747469	G	T	100	PASS	AC=14;AF=0.00279553;AN=5008;NS=2504;DP=18444;EAS_AF=0;AMR_AF=0.0058;AFR_AF=0;EUR_AF=0.0089;SAS_AF=0.001;AA=G|||;VT=SNP
9	36529093	rs28625317	C	G	100	PASS	AC=480;AF=0.0958466;AN=5008;NS=2504;DP=14401;EAS_AF=0.0188;AMR_AF=0.1095;AFR_AF=0.0598;EUR_AF=0.1928;SAS_AF=0.1145;AA=c|||;VT=SNP
9	36529094	rs28408540	C	T	100	PASS	AC=481;AF=0.0960463;AN=5008;NS=2504;DP=14412;EAS_AF=0.0188;AMR_AF=0.1095;AFR_AF=0.0598;EUR_AF=0.1928;SAS_AF=0.1155;AA=c|||;VT=SNP
9	36529099	rs1811952	G	A	100	PASS	AC=3076;AF=0.614217;AN=5008;NS=2504;DP=14105;EAS_AF=0.6845;AMR_AF=0.7392;AFR_AF=0.4463;EUR_AF=0.6441;SAS_AF=0.6493;AA=g|||;VT=SNP
9	36529257	rs189733632	A	T	100	PASS	AC=27;AF=0.00539137;AN=5008;NS=2504;DP=14238;EAS_AF=0;AMR_AF=0.0101;AFR_AF=0.0008;EUR_AF=0.0179;SAS_AF=0.001;AA=a|||;VT=SNP
9	36529536	rs425069	G	A	100	PASS	AC=3080;AF=0.615016;AN=5008;NS=2504;DP=14621;EAS_AF=0.6845;AMR_AF=0.7435;AFR_AF=0.447;EUR_AF=0.6461;SAS_AF=0.6472;AA=g|||;VT=SNP
9	36529538	rs62541971	G	A	100	PASS	AC=423;AF=0.0844649;AN=5008;NS=2504;DP=14526;EAS_AF=0.0188;AMR_AF=0.1037;AFR_AF=0.0189;EUR_AF=0.1909;SAS_AF=0.1176;AA=g|||;VT=SNP
9	36529648	rs61639751	A	G	100	PASS	AC=689;AF=0.13758;AN=5008;NS=2504;DP=18097;EAS_AF=0.2897;AMR_AF=0.1138;AFR_AF=0.0061;EUR_AF=0.16;SAS_AF=0.1524;AA=a|||;VT=SNP
9	36529766	rs147980035	C	T	100	PASS	AC=30;AF=0.00599042;AN=5008;NS=2504;DP=14421;EAS_AF=0;AMR_AF=0.0086;AFR_AF=0.0023;EUR_AF=0.0209;SAS_AF=0;AA=c|||;VT=SNP
9	36529965	rs113227821	T	C	100	PASS	AC=23;AF=0.00459265;AN=5008;NS=2504;DP=21042;EAS_AF=0.001;AMR_AF=0.0029;AFR_AF=0;EUR_AF=0.0099;SAS_AF=0.0102;AA=t|||;VT=SNP
9	36530955	rs7029237	G	A	100	PASS	AC=1986;AF=0.396565;AN=5008;NS=2504;DP=20472;EAS_AF=0.3204;AMR_AF=0.4251;AFR_AF=0.5408;EUR_AF=0.3579;SAS_AF=0.2996;AA=g|||;VT=SNP
9	36532664	rs34003170	G	A	100	PASS	AC=1056;AF=0.210863;AN=5008;NS=2504;DP=19675;EAS_AF=0.1944;AMR_AF=0.196;AFR_AF=0.09;EUR_AF=0.3002;SAS_AF=0.3098;AA=G|||;VT=SNP
9	36533262	rs4617248	C	T	100	PASS	AC=307;AF=0.0613019;AN=5008;NS=2504;DP=14790;EAS_AF=0.1667;AMR_AF=0.0605;AFR_AF=0.0023;EUR_AF=0.0457;SAS_AF=0.0491;AA=C|||;VT=SNP
9	36534609	rs384077	A	G	100	PASS	AC=4164;AF=0.83147;AN=5008;NS=2504;DP=16288;EAS_AF=0.9048;AMR_AF=0.9179;AFR_AF=0.7148;EUR_AF=0.9066;SAS_AF=0.7751;AA=G|||;VT=SNP
9	36534791	rs10814400	G	A	100	PASS	AC=2941;AF=0.58726;AN=5008;NS=2504;DP=15612;EAS_AF=0.8006;AMR_AF=0.745;AFR_AF=0.261;EUR_AF=0.6909;SAS_AF=0.59;AA=G|||;VT=SNP
9	36535068	rs7018702	A	T	100	PASS	AC=4164;AF=0.83147;AN=5008;NS=2504;DP=16604;EAS_AF=0.9048;AMR_AF=0.9179;AFR_AF=0.7148;EUR_AF=0.9066;SAS_AF=0.7751;AA=T|||;VT=SNP
9	36535373	rs10758380	G	A	100	PASS	AC=3684;AF=0.735623;AN=5008;NS=2504;DP=17770;EAS_AF=0.9048;AMR_AF=0.889;AFR_AF=0.3767;EUR_AF=0.9016;SAS_AF=0.7669;AA=G|||;VT=SNP
9	36535892	rs10814401	A	C	100	PASS	AC=2944;AF=0.587859;AN=5008;NS=2504;DP=21306;EAS_AF=0.8006;AMR_AF=0.745;AFR_AF=0.261;EUR_AF=0.6928;SAS_AF=0.591;AA=A|||;VT=SNP
9	36535904	rs10814402	G	A	100	PASS	AC=3766;AF=0.751997;AN=5008;NS=2504;DP=21462;EAS_AF=0.9048;AMR_AF=0.889;AFR_AF=0.4387;EUR_AF=0.9016;SAS_AF=0.7669;AA=G|||;VT=SNP
9	36536570	rs143097808	T	A	100	PASS	AC=15;AF=0.00299521;AN=5008;NS=2504;DP=17061;EAS_AF=0;AMR_AF=0.0043;AFR_AF=0;EUR_AF=0.0089;SAS_AF=0.0031;AA=T|||;VT=SNP
9	36537749	rs329370	A	T	100	PASS	AC=4141;AF=0.826877;AN=5008;NS=2504;DP=15057;EAS_AF=0.9018;AMR_AF=0.9179;AFR_AF=0.6944;EUR_AF=0.9026;SAS_AF=0.7863;AA=T|||;VT=SNP
9	36537960	rs10814403	C	T	100	PASS	AC=3782;AF=0.755192;AN=5008;NS=2504;DP=19151;EAS_AF=0.9008;AMR_AF=0.8919;AFR_AF=0.4418;EUR_AF=0.9016;SAS_AF=0.7812;AA=C|||;VT=SNP
9	36538711	rs13298489	G	C	100	PASS	AC=3779;AF=0.754593;AN=5008;NS=2504;DP=12256;EAS_AF=0.9008;AMR_AF=0.8919;AFR_AF=0.438;EUR_AF=0.9016;SAS_AF=0.7832;AA=G|||;VT=SNP
9	36539042	rs7849847	T	C	100	PASS	AC=4073;AF=0.813299;AN=5008;NS=2504;DP=19013;EAS_AF=0.9008;AMR_AF=0.9121;AFR_AF=0.6452;EUR_AF=0.9026;SAS_AF=0.7883;AA=C|||;VT=SNP
9	36539122	rs7863577	A	C	100	PASS	AC=3780;AF=0.754792;AN=5008;NS=2504;DP=18073;EAS_AF=0.9008;AMR_AF=0.8919;AFR_AF=0.4395;EUR_AF=0.9016;SAS_AF=0.7822;AA=A|||;VT=SNP
9	36539187	rs329372	A	G	100	PASS	AC=4141;AF=0.826877;AN=5008;NS=2504;DP=17692;EAS_AF=0.9008;AMR_AF=0.9193;AFR_AF=0.6936;EUR_AF=0.9026;SAS_AF=0.7873;AA=G|||;VT=SNP
9	36539230	rs10972955	A	G	100	PASS	AC=323;AF=0.0644968;AN=5008;NS=2504;DP=17177;EAS_AF=0.1806;AMR_AF=0.0591;AFR_AF=0.0023;EUR_AF=0.0477;SAS_AF=0.0501;AA=A|||;VT=SNP
9	36539264	rs329373	A	T	100	PASS	AC=4143;AF=0.827276;AN=5008;NS=2504;DP=17321;EAS_AF=0.9008;AMR_AF=0.9193;AFR_AF=0.6936;EUR_AF=0.9026;SAS_AF=0.7894;AA=T|||;VT=SNP
9	36539878	rs184179963	A	G	100	PASS	AC=23;AF=0.00459265;AN=5008;NS=2504;DP=18774;EAS_AF=0;AMR_AF=0.0043;AFR_AF=0.0008;EUR_AF=0.0119;SAS_AF=0.0072;AA=A|||;VT=SNP
9	36542368	rs366887	A	G	100	PASS	AC=1958;AF=0.390974;AN=5008;NS=2504;DP=17926;EAS_AF=0.2192;AMR_AF=0.2968;AFR_AF=0.6452;EUR_AF=0.2972;SAS_AF=0.3875;AA=G|||;VT=SNP
9	36544083	rs72731495	C	T	100	PASS	AC=35;AF=0.00698882;AN=5008;NS=2504;DP=16347;EAS_AF=0;AMR_AF=0.0216;AFR_AF=0;EUR_AF=0.0139;SAS_AF=0.0061;AA=C|||;VT=SNP
9	36545195	rs192962151	G	A	100	PASS	AC=21;AF=0.00419329;AN=5008;NS=2504;DP=13357;EAS_AF=0;AMR_AF=0.0072;AFR_AF=0;EUR_AF=0.0149;SAS_AF=0.001;AA=G|||;VT=SNP
9	36545436	rs10972957	C	T	100	PASS	AC=328;AF=0.0654952;AN=5008;NS=2504;DP=13291;EAS_AF=0.0804;AMR_AF=0.0605;AFR_AF=0.0144;EUR_AF=0.0994;SAS_AF=0.0879;AA=C|||;VT=SNP
9	36545989	rs10972958	C	T	100	PASS	AC=327;AF=0.0652955;AN=5008;NS=2504;DP=10241;EAS_AF=0.0804;AMR_AF=0.0605;AFR_AF=0.0182;EUR_AF=0.0954;SAS_AF=0.0859;AA=c|||;VT=SNP
9	36546025	rs35121702	G	A	100	PASS	AC=652;AF=0.130192;AN=5008;NS=2504;DP=10362;EAS_AF=0.2262;AMR_AF=0.2421;AFR_AF=0.0038;EUR_AF=0.0944;SAS_AF=0.1595;AA=g|||;VT=SNP
9	36546093	rs10972959	G	A	100	PASS	AC=1062;AF=0.212061;AN=5008;NS=2504;DP=12225;EAS_AF=0.0952;AMR_AF=0.1009;AFR_AF=0.5098;EUR_AF=0.0984;SAS_AF=0.1258;AA=g|||;VT=SNP
9	36546390	rs329358	C	T	100	PASS	AC=391;AF=0.0780751;AN=5008;NS=2504;DP=13164;EAS_AF=0.0804;AMR_AF=0.0663;AFR_AF=0.0643;EUR_AF=0.0944;SAS_AF=0.0859;AA=C|||;VT=SNP
9	36546910	rs329359	T	C	100	PASS	AC=4409;AF=0.880391;AN=5008;NS=2504;DP=11352;EAS_AF=0.9196;AMR_AF=0.9222;AFR_AF=0.7867;EUR_AF=0.9026;SAS_AF=0.9141;AA=C|||;VT=SNP
9	36549160	rs35397450	A	G	100	PASS	AC=724;AF=0.144569;AN=5008;NS=2504;DP=16444;EAS_AF=0.122;AMR_AF=0.2032;AFR_AF=0.0219;EUR_AF=0.2386;SAS_AF=0.1953;AA=A|||;VT=SNP
9	36549949	rs141719796	C	T	100	PASS	AC=516;AF=0.103035;AN=5008;NS=2504;DP=13735;EAS_AF=0.0804;AMR_AF=0.072;AFR_AF=0.1543;EUR_AF=0.0964;SAS_AF=0.0859;AA=C|||;VT=SNP
9	36550041	rs10972964	C	T	100	PASS	AC=3948;AF=0.788339;AN=5008;NS=2504;DP=10746;EAS_AF=0.9048;AMR_AF=0.9035;AFR_AF=0.4894;EUR_AF=0.9016;SAS_AF=0.8742;AA=C|||;VT=SNP
9	36550483	rs400602	A	C	100	PASS	AC=606;AF=0.121006;AN=5008;NS=2504;DP=15743;EAS_AF=0.0804;AMR_AF=0.0778;AFR_AF=0.2148;EUR_AF=0.0974;SAS_AF=0.091;AA=A|||;VT=SNP
9	36550835	rs373510	G	T	100	PASS	AC=604;AF=0.120607;AN=5008;NS=2504;DP=16841;EAS_AF=0.0804;AMR_AF=0.0778;AFR_AF=0.2133;EUR_AF=0.0974;SAS_AF=0.091;AA=T|||;VT=SNP
9	36551435	rs62541982	C	T	100	PASS	AC=332;AF=0.0662939;AN=5008;NS=2504;DP=17056;EAS_AF=0.001;AMR_AF=0.0908;AFR_AF=0.0136;EUR_AF=0.168;SAS_AF=0.0828;AA=C|||;VT=SNP
9	36551698	rs385487	C	T	100	PASS	AC=606;AF=0.121006;AN=5008;NS=2504;DP=16140;EAS_AF=0.0804;AMR_AF=0.0764;AFR_AF=0.2156;EUR_AF=0.0974;SAS_AF=0.091;AA=C|||;VT=SNP
9	36552345	rs141179745	G	A	100	PASS	AC=65;AF=0.0129792;AN=5008;NS=2504;DP=19347;EAS_AF=0.0079;AMR_AF=0.0173;AFR_AF=0.0023;EUR_AF=0.0358;SAS_AF=0.0061;AA=g|||;VT=SNP
9	36552817	rs2483644	C	T	100	PASS	AC=575;AF=0.114816;AN=5008;NS=2504;DP=17374;EAS_AF=0.0804;AMR_AF=0.072;AFR_AF=0.1974;EUR_AF=0.0984;SAS_AF=0.0859;AA=C|||;VT=SNP
9	36553189	rs7036780	T	C	100	PASS	AC=4488;AF=0.896166;AN=5008;NS=2504;DP=16634;EAS_AF=0.9196;AMR_AF=0.9294;AFR_AF=0.8472;EUR_AF=0.9016;SAS_AF=0.909;AA=C|||;VT=SNP
9	36553926	rs329360	T	A	100	PASS	AC=521;AF=0.104034;AN=5008;NS=2504;DP=13773;EAS_AF=0.0804;AMR_AF=0.0706;AFR_AF=0.1528;EUR_AF=0.0984;SAS_AF=0.092;AA=t|||;VT=SNP
9	36555181	rs329361	T	C	100	PASS	AC=965;AF=0.192692;AN=5008;NS=2504;DP=11883;EAS_AF=0.0804;AMR_AF=0.0937;AFR_AF=0.4773;EUR_AF=0.0984;SAS_AF=0.091;AA=C|||;VT=SNP
9	36556063	rs329362	G	A	100	PASS	AC=1280;AF=0.255591;AN=5008;NS=2504;DP=15005;EAS_AF=0.1111;AMR_AF=0.098;AFR_AF=0.6044;EUR_AF=0.1014;SAS_AF=0.2035;AA=A|||;VT=SNP
9	36556091	rs329363	G	A	100	PASS	AC=393;AF=0.0784744;AN=5008;NS=2504;DP=16981;EAS_AF=0.0804;AMR_AF=0.0648;AFR_AF=0.0651;EUR_AF=0.0964;SAS_AF=0.0859;AA=G|||;VT=SNP
9	36556187	rs329364	T	A	100	PASS	AC=494;AF=0.0986422;AN=5008;NS=2504;DP=15000;EAS_AF=0.0804;AMR_AF=0.0692;AFR_AF=0.1384;EUR_AF=0.0974;SAS_AF=0.0859;AA=T|||;VT=SNP
9	36556614	rs57577709	G	A	100	PASS	AC=431;AF=0.0860623;AN=5008;NS=2504;DP=17588;EAS_AF=0.0387;AMR_AF=0.1398;AFR_AF=0.0106;EUR_AF=0.2068;SAS_AF=0.0746;AA=G|||;VT=SNP
9	36558929	rs112274929	A	G	100	PASS	AC=690;AF=0.13778;AN=5008;NS=2504;DP=14045;EAS_AF=0.0804;AMR_AF=0.0778;AFR_AF=0.2821;EUR_AF=0.0974;SAS_AF=0.0859;AA=G|||;VT=SNP
9	36559313	rs117317547	C	T	100	PASS	AC=47;AF=0.00938498;AN=5008;NS=2504;DP=22123;EAS_AF=0;AMR_AF=0.0115;AFR_AF=0.0008;EUR_AF=0.0189;SAS_AF=0.0194;AA=C|||;VT=SNP
9	36559533	rs66620947	G	T	100	PASS	AC=554;AF=0.110623;AN=5008;NS=2504;DP=22056;EAS_AF=0.0804;AMR_AF=0.0706;AFR_AF=0.1793;EUR_AF=0.0974;SAS_AF=0.091;AA=G|||;VT=SNP
9	36559877	rs2483645	A	T	100	PASS	AC=394;AF=0.0786741;AN=5008;NS=2504;DP=19126;EAS_AF=0.0804;AMR_AF=0.0648;AFR_AF=0.0658;EUR_AF=0.0964;SAS_AF=0.0859;AA=A|||;VT=SNP
9	36560486	rs10972967	T	C	100	PASS	AC=807;AF=0.161142;AN=5008;NS=2504;DP=14693;EAS_AF=0.0804;AMR_AF=0.0865;AFR_AF=0.3623;EUR_AF=0.0974;SAS_AF=0.091;AA=C|||;VT=SNP
9	36561043	rs436357	A	G	100	PASS	AC=508;AF=0.101438;AN=5008;NS=2504;DP=15584;EAS_AF=0.0804;AMR_AF=0.0706;AFR_AF=0.1445;EUR_AF=0.0964;SAS_AF=0.092;AA=A|||;VT=SNP
9	36561423	rs9407048	G	C	100	PASS	AC=497;AF=0.0992412;AN=5008;NS=2504;DP=18487;EAS_AF=0.0804;AMR_AF=0.072;AFR_AF=0.1362;EUR_AF=0.0964;SAS_AF=0.091;AA=C|||;VT=SNP
9	36561574	rs10972968	C	T	100	PASS	AC=394;AF=0.0786741;AN=5008;NS=2504;DP=18753;EAS_AF=0.0804;AMR_AF=0.0648;AFR_AF=0.0658;EUR_AF=0.0964;SAS_AF=0.0859;AA=C|||;VT=SNP
9	36561657	rs113135295	C	T	100	PASS	AC=31;AF=0.0061901;AN=5008;NS=2504;DP=16879;EAS_AF=0.001;AMR_AF=0.0014;AFR_AF=0;EUR_AF=0.0189;SAS_AF=0.0102;AA=C|||;VT=SNP
9	36561769	rs10972969	G	A	100	PASS	AC=496;AF=0.0990415;AN=5008;NS=2504;DP=17252;EAS_AF=0.0804;AMR_AF=0.0706;AFR_AF=0.1362;EUR_AF=0.0964;SAS_AF=0.091;AA=G|||;VT=SNP
9	36561948	rs10972970	A	G	100	PASS	AC=497;AF=0.0992412;AN=5008;NS=2504;DP=15917;EAS_AF=0.0804;AMR_AF=0.0706;AFR_AF=0.1369;EUR_AF=0.0964;SAS_AF=0.091;AA=G|||;VT=SNP
9	36562078	rs10972971	C	T	100	PASS	AC=394;AF=0.0786741;AN=5008;NS=2504;DP=13601;EAS_AF=0.0804;AMR_AF=0.0648;AFR_AF=0.0658;EUR_AF=0.0964;SAS_AF=0.0859;AA=C|||;VT=SNP
9	36562363	rs9407049	G	T	100	PASS	AC=497;AF=0.0992412;AN=5008;NS=2504;DP=18337;EAS_AF=0.0804;AMR_AF=0.0706;AFR_AF=0.1369;EUR_AF=0.0964;SAS_AF=0.091;AA=G|||;VT=SNP
9	36562464	rs139801424	C	T	100	PASS	AC=6;AF=0.00119808;AN=5008;NS=2504;DP=17362;EAS_AF=0;AMR_AF=0;AFR_AF=0.0008;EUR_AF=0.005;SAS_AF=0;AA=C|||;VT=SNP
9	36562758	rs395513	C	G	100	PASS	AC=496;AF=0.0990415;AN=5008;NS=2504;DP=17625;EAS_AF=0.0804;AMR_AF=0.0706;AFR_AF=0.1362;EUR_AF=0.0964;SAS_AF=0.091;AA=C|||;VT=SNP
9	36562889	rs436843	A	G	100	PASS	AC=496;AF=0.0990415;AN=5008;NS=2504;DP=10233;EAS_AF=0.0804;AMR_AF=0.0706;AFR_AF=0.1362;EUR_AF=0.0964;SAS_AF=0.091;AA=G|||;VT=SNP
9	36562993	rs376790	C	T	100	PASS	AC=1022;AF=0.204073;AN=5008;NS=2504;DP=12999;EAS_AF=0.0804;AMR_AF=0.0951;AFR_AF=0.5189;EUR_AF=0.0984;SAS_AF=0.092;AA=T|||;VT=SNP
9	36563160	rs437343	A	G	100	PASS	AC=496;AF=0.0990415;AN=5008;NS=2504;DP=12068;EAS_AF=0.0804;AMR_AF=0.0706;AFR_AF=0.1362;EUR_AF=0.0964;SAS_AF=0.091;AA=A|||;VT=SNP
9	36563587	rs383873	C	T	100	PASS	AC=1027;AF=0.205072;AN=5008;NS=2504;DP=15565;EAS_AF=0.0804;AMR_AF=0.0951;AFR_AF=0.5234;EUR_AF=0.0984;SAS_AF=0.091;AA=T|||;VT=SNP
9	36564509	rs369254	A	G	100	PASS	AC=502;AF=0.10024;AN=5008;NS=2504;DP=16441;EAS_AF=0.0804;AMR_AF=0.0706;AFR_AF=0.1407;EUR_AF=0.0964;SAS_AF=0.091;AA=G|||;VT=SNP
9	36564568	rs407327	C	G	100	PASS	AC=502;AF=0.10024;AN=5008;NS=2504;DP=15915;EAS_AF=0.0804;AMR_AF=0.0706;AFR_AF=0.1407;EUR_AF=0.0964;SAS_AF=0.091;AA=C|||;VT=SNP
9	36564589	rs397328	C	T	100	PASS	AC=502;AF=0.10024;AN=5008;NS=2504;DP=15641;EAS_AF=0.0804;AMR_AF=0.0706;AFR_AF=0.1407;EUR_AF=0.0964;SAS_AF=0.091;AA=C|||;VT=SNP
9	36564664	rs401584	T	C	100	PASS	AC=1027;AF=0.205072;AN=5008;NS=2504;DP=16021;EAS_AF=0.0804;AMR_AF=0.0951;AFR_AF=0.5227;EUR_AF=0.0994;SAS_AF=0.091;AA=C|||;VT=SNP
9	36564669	rs369956	A	G	100	PASS	AC=1026;AF=0.204872;AN=5008;NS=2504;DP=15806;EAS_AF=0.0804;AMR_AF=0.0951;AFR_AF=0.5227;EUR_AF=0.0984;SAS_AF=0.091;AA=G|||;VT=SNP
9	36565438	rs444543	T	C	100	PASS	AC=4026;AF=0.803914;AN=5008;NS=2504;DP=17222;EAS_AF=0.8085;AMR_AF=0.8084;AFR_AF=0.8775;EUR_AF=0.7495;SAS_AF=0.7526;AA=c|||;VT=SNP
9	36565685	rs449451	A	G	100	PASS	AC=502;AF=0.10024;AN=5008;NS=2504;DP=12147;EAS_AF=0.0804;AMR_AF=0.0706;AFR_AF=0.1407;EUR_AF=0.0964;SAS_AF=0.091;AA=A|||;VT=SNP
9	36565755	rs111914396	C	T	100	PASS	AC=28;AF=0.00559105;AN=5008;NS=2504;DP=16074;EAS_AF=0.001;AMR_AF=0.0043;AFR_AF=0.003;EUR_AF=0.005;SAS_AF=0.0153;AA=C|||;VT=SNP
9	36565766	rs422501	C	T	100	PASS	AC=401;AF=0.0800719;AN=5008;NS=2504;DP=16099;EAS_AF=0.0804;AMR_AF=0.0648;AFR_AF=0.0711;EUR_AF=0.0964;SAS_AF=0.0859;AA=C|||;VT=SNP
9	36566099	rs75376172	T	C	100	PASS	AC=665;AF=0.132788;AN=5008;NS=2504;DP=14944;EAS_AF=0.1111;AMR_AF=0.1988;AFR_AF=0.0212;EUR_AF=0.2147;SAS_AF=0.1748;AA=C|||;VT=SNP
9	36566198	rs9408275	T	A	100	PASS	AC=502;AF=0.10024;AN=5008;NS=2504;DP=17120;EAS_AF=0.0804;AMR_AF=0.0706;AFR_AF=0.1415;EUR_AF=0.0954;SAS_AF=0.091;AA=T|||;VT=SNP
9	36566632	rs453499	T	A	100	PASS	AC=396;AF=0.0790735;AN=5008;NS=2504;DP=19465;EAS_AF=0.0804;AMR_AF=0.0648;AFR_AF=0.0658;EUR_AF=0.0964;SAS_AF=0.0879;AA=T|||;VT=SNP
9	36567118	rs393765	C	G	100	PASS	AC=496;AF=0.0990415;AN=5008;NS=2504;DP=20271;EAS_AF=0.0804;AMR_AF=0.0706;AFR_AF=0.1399;EUR_AF=0.0964;SAS_AF=0.0859;AA=C|||;VT=SNP
9	36568973	rs453625	G	A	100	PASS	AC=1073;AF=0.214257;AN=5008;NS=2504;DP=21083;EAS_AF=0.0804;AMR_AF=0.0965;AFR_AF=0.556;EUR_AF=0.1004;SAS_AF=0.091;AA=A|||;VT=SNP
9	36569626	rs10972977	G	T	100	PASS	AC=1069;AF=0.213458;AN=5008;NS=2504;DP=21178;EAS_AF=0.0804;AMR_AF=0.0965;AFR_AF=0.553;EUR_AF=0.1004;SAS_AF=0.091;AA=T|||;VT=SNP
9	36569977	rs329357	G	T	100	PASS	AC=1073;AF=0.214257;AN=5008;NS=2504;DP=22826;EAS_AF=0.0804;AMR_AF=0.0965;AFR_AF=0.556;EUR_AF=0.1004;SAS_AF=0.091;AA=T|||;VT=SNP
9	36570516	rs329356	A	G	100	PASS	AC=1072;AF=0.214058;AN=5008;NS=2504;DP=16758;EAS_AF=0.0813;AMR_AF=0.0951;AFR_AF=0.5552;EUR_AF=0.1004;SAS_AF=0.091;AA=G|||;VT=SNP
9	36571381	rs111257671	A	G	100	PASS	AC=63;AF=0.0125799;AN=5008;NS=2504;DP=19790;EAS_AF=0;AMR_AF=0.0187;AFR_AF=0.0023;EUR_AF=0.0398;SAS_AF=0.0072;AA=A|||;VT=SNP
9	36571473	rs329355	A	C	100	PASS	AC=1073;AF=0.214257;AN=5008;NS=2504;DP=17863;EAS_AF=0.0804;AMR_AF=0.0951;AFR_AF=0.5567;EUR_AF=0.1004;SAS_AF=0.091;AA=C|||;VT=SNP
9	36573934	rs77864761	C	T	100	PASS	AC=42;AF=0.00838658;AN=5008;NS=2504;DP=18475;EAS_AF=0;AMR_AF=0.013;AFR_AF=0.0023;EUR_AF=0.0298;SAS_AF=0;AA=C|||;VT=SNP
9	36574336	rs144579717	C	G	100	PASS	AC=29;AF=0.00579073;AN=5008;NS=2504;DP=16522;EAS_AF=0;AMR_AF=0.0043;AFR_AF=0;EUR_AF=0.0179;SAS_AF=0.0082;AA=C|||;VT=SNP
9	36575493	rs117944047	C	T	100	PASS	AC=32;AF=0.00638978;AN=5008;NS=2504;DP=19804;EAS_AF=0.002;AMR_AF=0.0101;AFR_AF=0.0008;EUR_AF=0.0119;SAS_AF=0.0102;AA=C|||;VT=SNP
9	36575528	rs17479132	C	T	100	PASS	AC=40;AF=0.00798722;AN=5008;NS=2504;DP=20373;EAS_AF=0.001;AMR_AF=0.0101;AFR_AF=0.0008;EUR_AF=0.0258;SAS_AF=0.0051;AA=C|||;VT=SNP
9	36576476	rs7043983	C	T	100	PASS	AC=1256;AF=0.250799;AN=5008;NS=2504;DP=20865;EAS_AF=0.1141;AMR_AF=0.1124;AFR_AF=0.5779;EUR_AF=0.1113;SAS_AF=0.1912;AA=T|||;VT=SNP
9	36576847	rs10972978	A	G	100	PASS	AC=811;AF=0.161941;AN=5008;NS=2504;DP=18310;EAS_AF=0.1141;AMR_AF=0.0908;AFR_AF=0.2549;EUR_AF=0.1093;SAS_AF=0.1902;AA=A|||;VT=SNP
9	36578288	rs139024531	G	T	100	PASS	AC=139;AF=0.0277556;AN=5008;NS=2504;DP=18604;EAS_AF=0.002;AMR_AF=0.0692;AFR_AF=0.003;EUR_AF=0.0547;SAS_AF=0.0307;AA=G|||;VT=SNP
9	36579738	rs78384805	G	A	100	PASS	AC=62;AF=0.0123802;AN=5008;NS=2504;DP=15299;EAS_AF=0;AMR_AF=0.0187;AFR_AF=0.0023;EUR_AF=0.0378;SAS_AF=0.0082;AA=G|||;VT=SNP
9	36582094	rs7046420	A	G	100	PASS	AC=1268;AF=0.253195;AN=5008;NS=2504;DP=12308;EAS_AF=0.1151;AMR_AF=0.1138;AFR_AF=0.5794;EUR_AF=0.1123;SAS_AF=0.1984;AA=a|||;VT=SNP
9	36582167	rs11792820	G	A	100	PASS	AC=612;AF=0.122204;AN=5008;NS=2504;DP=13384;EAS_AF=0.121;AMR_AF=0.1758;AFR_AF=0.0469;EUR_AF=0.168;SAS_AF=0.1401;AA=G|||;VT=SNP
9	36582893	rs12379201	G	A	100	PASS	AC=1261;AF=0.251797;AN=5008;NS=2504;DP=18757;EAS_AF=0.1151;AMR_AF=0.1138;AFR_AF=0.5772;EUR_AF=0.1123;SAS_AF=0.1943;AA=A|||;VT=SNP
9	36585904	rs62541985	T	C	100	PASS	AC=30;AF=0.00599042;AN=5008;NS=2504;DP=17189;EAS_AF=0;AMR_AF=0.0043;AFR_AF=0.0008;EUR_AF=0.0219;SAS_AF=0.0041;AA=T|||;VT=SNP
9	36585988	rs7046277	T	C	100	PASS	AC=1265;AF=0.252596;AN=5008;NS=2504;DP=19224;EAS_AF=0.1151;AMR_AF=0.1138;AFR_AF=0.5772;EUR_AF=0.1123;SAS_AF=0.1984;AA=C|||;VT=SNP
9	36586074	rs10814405	A	G	100	PASS	AC=452;AF=0.0902556;AN=5008;NS=2504;DP=17939;EAS_AF=0.0853;AMR_AF=0.0735;AFR_AF=0.0991;EUR_AF=0.1044;SAS_AF=0.0808;AA=A|||;VT=SNP
9	36587040	rs10814406	T	G	100	PASS	AC=1265;AF=0.252596;AN=5008;NS=2504;DP=15549;EAS_AF=0.1141;AMR_AF=0.1138;AFR_AF=0.5764;EUR_AF=0.1143;SAS_AF=0.1984;AA=G|||;VT=SNP
9	36587502	rs62541986	C	T	100	PASS	AC=799;AF=0.159545;AN=5008;NS=2504;DP=16229;EAS_AF=0.2986;AMR_AF=0.1239;AFR_AF=0.1082;EUR_AF=0.1312;SAS_AF=0.1401;AA=T|||;VT=SNP
9	36587668	rs139804531	A	G	100	PASS	AC=462;AF=0.0922524;AN=5008;NS=2504;DP=13515;EAS_AF=0.1825;AMR_AF=0.0836;AFR_AF=0.0061;EUR_AF=0.0696;SAS_AF=0.1452;AA=A|||;VT=SNP
9	36587695	rs56348401	G	A	100	PASS	AC=481;AF=0.0960463;AN=5008;NS=2504;DP=15321;EAS_AF=0.0843;AMR_AF=0.0749;AFR_AF=0.121;EUR_AF=0.1044;SAS_AF=0.0808;AA=G|||;VT=SNP
9	36588204	rs145828441	C	G	100	PASS	AC=283;AF=0.0565096;AN=5008;NS=2504;DP=17681;EAS_AF=0.001;AMR_AF=0.0692;AFR_AF=0.115;EUR_AF=0.0636;SAS_AF=0.0184;AA=C|||;VT=SNP
9	36588555	rs7028055	T	C	100	PASS	AC=976;AF=0.194888;AN=5008;NS=2504;DP=16981;EAS_AF=0.1141;AMR_AF=0.1009;AFR_AF=0.3684;EUR_AF=0.1093;SAS_AF=0.1984;AA=t|||;VT=SNP
9	36590588	rs6476565	C	A	100	PASS	AC=1257;AF=0.250998;AN=5008;NS=2504;DP=18827;EAS_AF=0.1141;AMR_AF=0.1138;AFR_AF=0.5764;EUR_AF=0.1113;SAS_AF=0.1933;AA=A|||;VT=SNP
9	36591792	rs12238648	G	A	100	PASS	AC=483;AF=0.0964457;AN=5008;NS=2504;DP=14818;EAS_AF=0.0843;AMR_AF=0.0749;AFR_AF=0.1233;EUR_AF=0.1034;SAS_AF=0.0808;AA=G|||;VT=SNP
9	36591968	rs117586242	T	G	100	PASS	AC=507;AF=0.101238;AN=5008;NS=2504;DP=14709;EAS_AF=0.2292;AMR_AF=0.1931;AFR_AF=0.0015;EUR_AF=0.0338;SAS_AF=0.1084;AA=T|||;VT=SNP
9	36594291	rs3780352	G	A	100	PASS	AC=1207;AF=0.241014;AN=5008;NS=2504;DP=16337;EAS_AF=0.1141;AMR_AF=0.1138;AFR_AF=0.5756;EUR_AF=0.1113;SAS_AF=0.1431;AA=A|||;VT=SNP
9	36594973	rs7031715	T	G	100	PASS	AC=1263;AF=0.252196;AN=5008;NS=2504;DP=11896;EAS_AF=0.1151;AMR_AF=0.1138;AFR_AF=0.5764;EUR_AF=0.1113;SAS_AF=0.1984;AA=G|||;VT=SNP
9	36595032	rs7018550	C	T	100	PASS	AC=1258;AF=0.251198;AN=5008;NS=2504;DP=15947;EAS_AF=0.1141;AMR_AF=0.1138;AFR_AF=0.5772;EUR_AF=0.1113;SAS_AF=0.1933;AA=T|||;VT=SNP
9	36595722	rs10972986	C	T	100	PASS	AC=810;AF=0.161741;AN=5008;NS=2504;DP=16497;EAS_AF=0.1141;AMR_AF=0.0893;AFR_AF=0.2542;EUR_AF=0.1083;SAS_AF=0.1922;AA=C|||;VT=SNP
9	36595833	rs117175418	G	A	100	PASS	AC=51;AF=0.0101837;AN=5008;NS=2504;DP=16744;EAS_AF=0;AMR_AF=0.0159;AFR_AF=0.0015;EUR_AF=0.0328;SAS_AF=0.0051;AA=G|||;VT=SNP
9	36596455	rs189080703	C	T	100	PASS	AC=48;AF=0.00958466;AN=5008;NS=2504;DP=13615;EAS_AF=0.001;AMR_AF=0.0115;AFR_AF=0.0008;EUR_AF=0.0129;SAS_AF=0.0256;AA=C|||;VT=SNP
9	36596653	rs117952570	G	A	100	PASS	AC=512;AF=0.102236;AN=5008;NS=2504;DP=12338;EAS_AF=0.2272;AMR_AF=0.1916;AFR_AF=0.0023;EUR_AF=0.0338;SAS_AF=0.1155;AA=g|||;VT=SNP
9	36596745	rs10814408	A	G	100	PASS	AC=1258;AF=0.251198;AN=5008;NS=2504;DP=12872;EAS_AF=0.1151;AMR_AF=0.1138;AFR_AF=0.5764;EUR_AF=0.1113;SAS_AF=0.1933;AA=G|||;VT=SNP
9	36596811	rs10814409	G	C	100	PASS	AC=811;AF=0.161941;AN=5008;NS=2504;DP=13244;EAS_AF=0.1141;AMR_AF=0.0893;AFR_AF=0.2542;EUR_AF=0.1083;SAS_AF=0.1933;AA=G|||;VT=SNP
9	36597142	rs10972987	T	C	100	PASS	AC=449;AF=0.0896565;AN=5008;NS=2504;DP=15495;EAS_AF=0.0843;AMR_AF=0.0735;AFR_AF=0.0983;EUR_AF=0.1034;SAS_AF=0.0808;AA=T|||;VT=SNP
9	36598356	rs7875139	T	C	100	PASS	AC=1262;AF=0.251997;AN=5008;NS=2504;DP=16109;EAS_AF=0.1141;AMR_AF=0.1138;AFR_AF=0.5764;EUR_AF=0.1113;SAS_AF=0.1984;AA=C|||;VT=SNP
9	36599163	rs13302394	C	T	100	PASS	AC=178;AF=0.0355431;AN=5008;NS=2504;DP=15469;EAS_AF=0;AMR_AF=0.0735;AFR_AF=0.0136;EUR_AF=0.0755;SAS_AF=0.0337;AA=C|||;VT=SNP
9	36600858	rs78506197	G	T	100	PASS	AC=17;AF=0.00339457;AN=5008;NS=2504;DP=16032;EAS_AF=0;AMR_AF=0.0072;AFR_AF=0;EUR_AF=0.0109;SAS_AF=0.001;AA=G|||;VT=SNP
9	36601761	rs10814411	C	T	100	PASS	AC=1207;AF=0.241014;AN=5008;NS=2504;DP=19127;EAS_AF=0.1141;AMR_AF=0.1138;AFR_AF=0.5756;EUR_AF=0.1113;SAS_AF=0.1431;AA=T|||;VT=SNP
9	36601823	rs10972990	G	A	100	PASS	AC=449;AF=0.0896565;AN=5008;NS=2504;DP=19002;EAS_AF=0.0843;AMR_AF=0.0735;AFR_AF=0.0983;EUR_AF=0.1034;SAS_AF=0.0808;AA=G|||;VT=SNP
9	36601840	rs72733419	T	C	100	PASS	AC=648;AF=0.129393;AN=5008;NS=2504;DP=19164;EAS_AF=0.0476;AMR_AF=0.2017;AFR_AF=0.0136;EUR_AF=0.2992;SAS_AF=0.1442;AA=T|||;VT=SNP
9	36602819	rs34788067	G	A	100	PASS	AC=31;AF=0.0061901;AN=5008;NS=2504;DP=17302;EAS_AF=0;AMR_AF=0.0231;AFR_AF=0;EUR_AF=0.0129;SAS_AF=0.002;AA=G|||;VT=SNP
9	36604519	rs56121802	A	C	100	PASS	AC=447;AF=0.0892572;AN=5008;NS=2504;DP=16085;EAS_AF=0.0833;AMR_AF=0.0735;AFR_AF=0.0983;EUR_AF=0.1024;SAS_AF=0.0808;AA=a|||;VT=SNP
9	36604520	rs56092272	G	T	100	PASS	AC=447;AF=0.0892572;AN=5008;NS=2504;DP=16031;EAS_AF=0.0833;AMR_AF=0.0735;AFR_AF=0.0983;EUR_AF=0.1024;SAS_AF=0.0808;AA=g|||;VT=SNP
9	36605104	rs12002986	G	T	100	PASS	AC=449;AF=0.0896565;AN=5008;NS=2504;DP=18741;EAS_AF=0.0843;AMR_AF=0.0735;AFR_AF=0.0983;EUR_AF=0.1034;SAS_AF=0.0808;AA=G|||;VT=SNP
9	36606885	rs2381565	G	A	100	PASS	AC=760;AF=0.151757;AN=5008;NS=2504;DP=11693;EAS_AF=0.1131;AMR_AF=0.0893;AFR_AF=0.2534;EUR_AF=0.1083;SAS_AF=0.1431;AA=G|||;VT=SNP
9	36608426	rs10814413	A	G	100	PASS	AC=1257;AF=0.250998;AN=5008;NS=2504;DP=12392;EAS_AF=0.1141;AMR_AF=0.1138;AFR_AF=0.5764;EUR_AF=0.1113;SAS_AF=0.1933;AA=A|||;VT=SNP
9	36608807	rs148253194	C	T	100	PASS	AC=31;AF=0.0061901;AN=5008;NS=2504;DP=14416;EAS_AF=0.002;AMR_AF=0.0086;AFR_AF=0.0008;EUR_AF=0.0209;SAS_AF=0.001;AA=C|||;VT=SNP
9	36609507	rs12238179	C	T	100	PASS	AC=451;AF=0.0900559;AN=5008;NS=2504;DP=13933;EAS_AF=0.0853;AMR_AF=0.0735;AFR_AF=0.0991;EUR_AF=0.1034;SAS_AF=0.0808;AA=C|||;VT=SNP
9	36611967	rs11793543	A	G	100	PASS	AC=593;AF=0.118411;AN=5008;NS=2504;DP=13197;EAS_AF=0.122;AMR_AF=0.1844;AFR_AF=0.0227;EUR_AF=0.175;SAS_AF=0.1391;AA=A|||;VT=SNP
9	36613003	rs7045471	T	C	100	PASS	AC=1264;AF=0.252396;AN=5008;NS=2504;DP=20360;EAS_AF=0.1141;AMR_AF=0.1138;AFR_AF=0.5825;EUR_AF=0.1113;SAS_AF=0.1922;AA=C|||;VT=SNP
9	36613868	rs10758381	T	C	100	PASS	AC=811;AF=0.161941;AN=5008;NS=2504;DP=19977;EAS_AF=0.1141;AMR_AF=0.0893;AFR_AF=0.2542;EUR_AF=0.1083;SAS_AF=0.1933;AA=T|||;VT=SNP
9	36616333	rs61454758	C	T	100	PASS	AC=1235;AF=0.246605;AN=5008;NS=2504;DP=13669;EAS_AF=0.1151;AMR_AF=0.1124;AFR_AF=0.5598;EUR_AF=0.1113;SAS_AF=0.1933;AA=T|||;VT=SNP
9	36617401	rs6476566	T	C	100	PASS	AC=1258;AF=0.251198;AN=5008;NS=2504;DP=16156;EAS_AF=0.1151;AMR_AF=0.1153;AFR_AF=0.5749;EUR_AF=0.1113;SAS_AF=0.1943;AA=C|||;VT=SNP
9	36617657	rs10972999	T	C	100	PASS	AC=449;AF=0.0896565;AN=5008;NS=2504;DP=17184;EAS_AF=0.0843;AMR_AF=0.0735;AFR_AF=0.0983;EUR_AF=0.1034;SAS_AF=0.0808;AA=T|||;VT=SNP
9	36618443	rs10814418	T	G	100	PASS	AC=1254;AF=0.250399;AN=5008;NS=2504;DP=16500;EAS_AF=0.1141;AMR_AF=0.1138;AFR_AF=0.5741;EUR_AF=0.1113;SAS_AF=0.1933;AA=G|||;VT=SNP
9	36620805	rs12237971	T	C	100	PASS	AC=1255;AF=0.250599;AN=5008;NS=2504;DP=14744;EAS_AF=0.1141;AMR_AF=0.1138;AFR_AF=0.5741;EUR_AF=0.1113;SAS_AF=0.1943;AA=c|||;VT=SNP
9	36622549	rs7859250	T	C	100	PASS	AC=1255;AF=0.250599;AN=5008;NS=2504;DP=18239;EAS_AF=0.1141;AMR_AF=0.1138;AFR_AF=0.5741;EUR_AF=0.1113;SAS_AF=0.1943;AA=C|||;VT=SNP
9	36624664	rs189020777	G	T	100	PASS	AC=15;AF=0.00299521;AN=5008;NS=2504;DP=19633;EAS_AF=0;AMR_AF=0.0043;AFR_AF=0;EUR_AF=0.008;SAS_AF=0.0041;AA=G|||;VT=SNP
9	36624830	rs79971760	T	G	100	PASS	AC=89;AF=0.0177716;AN=5008;NS=2504;DP=19527;EAS_AF=0.001;AMR_AF=0.0144;AFR_AF=0.0008;EUR_AF=0.0268;SAS_AF=0.0511;AA=T|||;VT=SNP
9	36626437	rs112288387	T	C	100	PASS	AC=114;AF=0.0227636;AN=5008;NS=2504;DP=18884;EAS_AF=0.002;AMR_AF=0.0288;AFR_AF=0.0053;EUR_AF=0.0378;SAS_AF=0.0481;AA=T|||;VT=SNP
9	36626476	rs2483636	C	T	100	PASS	AC=1254;AF=0.250399;AN=5008;NS=2504;DP=18400;EAS_AF=0.1141;AMR_AF=0.1138;AFR_AF=0.5741;EUR_AF=0.1113;SAS_AF=0.1933;AA=c|||;VT=SNP
9	36626945	rs112989805	A	G	100	PASS	AC=73;AF=0.0145767;AN=5008;NS=2504;DP=13105;EAS_AF=0.003;AMR_AF=0.0101;AFR_AF=0.0015;EUR_AF=0.0318;SAS_AF=0.0297;AA=A|||;VT=SNP
9	36629008	rs2483637	T	C	100	PASS	AC=1254;AF=0.250399;AN=5008;NS=2504;DP=14187;EAS_AF=0.1141;AMR_AF=0.1138;AFR_AF=0.5741;EUR_AF=0.1113;SAS_AF=0.1933;AA=C|||;VT=SNP
9	36629417	rs2250340	C	T	100	PASS	AC=449;AF=0.0896565;AN=5008;NS=2504;DP=20135;EAS_AF=0.0843;AMR_AF=0.0735;AFR_AF=0.0983;EUR_AF=0.1034;SAS_AF=0.0808;AA=C|||;VT=SNP
9	36629964	rs150633378	C	G	100	PASS	AC=53;AF=0.0105831;AN=5008;NS=2504;DP=16402;EAS_AF=0;AMR_AF=0.013;AFR_AF=0.0008;EUR_AF=0.0368;SAS_AF=0.0061;AA=C|||;VT=SNP
9	36630150	rs10973005	G	T	100	PASS	AC=492;AF=0.0982428;AN=5008;NS=2504;DP=17809;EAS_AF=0.2292;AMR_AF=0.1902;AFR_AF=0.0015;EUR_AF=0.0298;SAS_AF=0.0992;AA=G|||;VT=SNP
9	36630415	rs10973007	C	G	100	PASS	AC=371;AF=0.0740815;AN=5008;NS=2504;DP=18169;EAS_AF=0.001;AMR_AF=0.1009;AFR_AF=0.0257;EUR_AF=0.1819;SAS_AF=0.0849;AA=C|||;VT=SNP
9	36630946	rs2483638	T	C	100	PASS	AC=1259;AF=0.251398;AN=5008;NS=2504;DP=13864;EAS_AF=0.1141;AMR_AF=0.1167;AFR_AF=0.5734;EUR_AF=0.1133;SAS_AF=0.1953;AA=C|||;VT=SNP
9	36631213	rs143625525	G	A	100	PASS	AC=29;AF=0.00579073;AN=5008;NS=2504;DP=18660;EAS_AF=0;AMR_AF=0.0058;AFR_AF=0.0015;EUR_AF=0.0109;SAS_AF=0.0123;AA=G|||;VT=SNP
9	36631312	rs9407054	C	T	100	PASS	AC=1983;AF=0.395966;AN=5008;NS=2504;DP=16948;EAS_AF=0.2351;AMR_AF=0.2997;AFR_AF=0.7065;EUR_AF=0.2763;SAS_AF=0.3333;AA=T|||;VT=SNP
9	36632020	rs117524792	G	A	100	PASS	AC=14;AF=0.00279553;AN=5008;NS=2504;DP=18671;EAS_AF=0;AMR_AF=0.0029;AFR_AF=0;EUR_AF=0.0119;SAS_AF=0;AA=G|||;VT=SNP
9	36633898	rs2151644	C	T	100	PASS	AC=1254;AF=0.250399;AN=5008;NS=2504;DP=17101;EAS_AF=0.1141;AMR_AF=0.1138;AFR_AF=0.5741;EUR_AF=0.1113;SAS_AF=0.1933;AA=T|||;VT=SNP
9	36635281	rs2265345	T	A	100	PASS	AC=4443;AF=0.887181;AN=5008;NS=2504;DP=11917;EAS_AF=0.8115;AMR_AF=0.9222;AFR_AF=0.938;EUR_AF=0.9384;SAS_AF=0.819;AA=A|||;VT=SNP
9	36635409	rs2265346	T	G	100	PASS	AC=809;AF=0.161542;AN=5008;NS=2504;DP=13242;EAS_AF=0.1141;AMR_AF=0.0893;AFR_AF=0.2526;EUR_AF=0.1083;SAS_AF=0.1933;AA=T|||;VT=SNP
9	36636227	rs10814421	A	G	100	PASS	AC=4560;AF=0.910543;AN=5008;NS=2504;DP=13466;EAS_AF=0.9157;AMR_AF=0.9265;AFR_AF=0.9024;EUR_AF=0.8966;SAS_AF=0.9192;AA=G|||;VT=SNP
9	36636408	rs78381923	A	G	100	PASS	AC=801;AF=0.159944;AN=5008;NS=2504;DP=15886;EAS_AF=0.2986;AMR_AF=0.1196;AFR_AF=0.1074;EUR_AF=0.1252;SAS_AF=0.1524;AA=A|||;VT=SNP
9	36636917	rs2805378	T	C	100	PASS	AC=1237;AF=0.247005;AN=5008;NS=2504;DP=17180;EAS_AF=0.1141;AMR_AF=0.1124;AFR_AF=0.5628;EUR_AF=0.1103;SAS_AF=0.1933;AA=t|||;VT=SNP
9	36636922	rs112731111	C	T	100	PASS	AC=430;AF=0.0858626;AN=5008;NS=2504;DP=17330;EAS_AF=0.0367;AMR_AF=0.1441;AFR_AF=0.0106;EUR_AF=0.1998;SAS_AF=0.0798;AA=C|||;VT=SNP
9	36637259	rs192726088	A	G	100	PASS	AC=14;AF=0.00279553;AN=5008;NS=2504;DP=20157;EAS_AF=0;AMR_AF=0.0058;AFR_AF=0;EUR_AF=0.007;SAS_AF=0.0031;AA=A|||;VT=SNP
9	36638245	rs2246564	A	T	100	PASS	AC=448;AF=0.0894569;AN=5008;NS=2504;DP=18321;EAS_AF=0.0843;AMR_AF=0.0735;AFR_AF=0.0976;EUR_AF=0.1034;SAS_AF=0.0808;AA=A|||;VT=SNP
9	36638678	rs72733431	T	C	100	PASS	AC=24;AF=0.00479233;AN=5008;NS=2504;DP=20918;EAS_AF=0;AMR_AF=0.0043;AFR_AF=0.0015;EUR_AF=0.0149;SAS_AF=0.0041;AA=T|||;VT=SNP
9	36638879	rs78525396	G	C	100	PASS	AC=49;AF=0.00978435;AN=5008;NS=2504;DP=21735;EAS_AF=0.001;AMR_AF=0.0115;AFR_AF=0.0008;EUR_AF=0.0129;SAS_AF=0.0266;AA=G|||;VT=SNP
9	36639224	rs2483639	G	A	100	PASS	AC=446;AF=0.0890575;AN=5008;NS=2504;DP=22605;EAS_AF=0.0843;AMR_AF=0.0735;AFR_AF=0.0961;EUR_AF=0.1034;SAS_AF=0.0808;AA=g|||;VT=SNP
9	36639442	rs3780350	G	A	100	PASS	AC=660;AF=0.131789;AN=5008;NS=2504;DP=20684;EAS_AF=0.121;AMR_AF=0.1888;AFR_AF=0.0651;EUR_AF=0.1839;SAS_AF=0.1391;AA=T|||;VT=SNP
9	36639856	rs2065604	T	C	100	PASS	AC=1254;AF=0.250399;AN=5008;NS=2504;DP=18399;EAS_AF=0.1141;AMR_AF=0.1138;AFR_AF=0.5741;EUR_AF=0.1113;SAS_AF=0.1933;AA=C|||;VT=SNP
9	36640382	rs12376444	G	A	100	PASS	AC=31;AF=0.0061901;AN=5008;NS=2504;DP=18589;EAS_AF=0;AMR_AF=0.0043;AFR_AF=0;EUR_AF=0.0199;SAS_AF=0.0082;AA=A|||;VT=SNP
9	36640907	rs13298120	C	T	100	PASS	AC=333;AF=0.0664936;AN=5008;NS=2504;DP=21554;EAS_AF=0.002;AMR_AF=0.1455;AFR_AF=0.0189;EUR_AF=0.1412;SAS_AF=0.0644;AA=C|||;VT=SNP
9	36641358	rs13283041	G	T	100	PASS	AC=672;AF=0.134185;AN=5008;NS=2504;DP=20606;EAS_AF=0.121;AMR_AF=0.1902;AFR_AF=0.0484;EUR_AF=0.1829;SAS_AF=0.1738;AA=G|||;VT=SNP
9	36641549	rs72733436	C	T	100	PASS	AC=61;AF=0.0121805;AN=5008;NS=2504;DP=16679;EAS_AF=0;AMR_AF=0.0159;AFR_AF=0.0015;EUR_AF=0.0378;SAS_AF=0.0102;AA=C|||;VT=SNP
9	36642191	rs2483640	G	A	100	PASS	AC=449;AF=0.0896565;AN=5008;NS=2504;DP=17707;EAS_AF=0.0843;AMR_AF=0.0735;AFR_AF=0.0983;EUR_AF=0.1034;SAS_AF=0.0808;AA=G|||;VT=SNP
9	36642362	rs2483641	C	T	100	PASS	AC=480;AF=0.0958466;AN=5008;NS=2504;DP=16568;EAS_AF=0.0843;AMR_AF=0.0749;AFR_AF=0.121;EUR_AF=0.1034;SAS_AF=0.0808;AA=C|||;VT=SNP
9	36643118	rs9298969	G	A	100	PASS	AC=809;AF=0.161542;AN=5008;NS=2504;DP=16333;EAS_AF=0.1141;AMR_AF=0.0893;AFR_AF=0.2526;EUR_AF=0.1083;SAS_AF=0.1933;AA=G|||;VT=SNP
9	36643131	rs9298970	A	G	100	PASS	AC=1854;AF=0.370208;AN=5008;NS=2504;DP=16476;EAS_AF=0.2351;AMR_AF=0.3012;AFR_AF=0.5953;EUR_AF=0.2932;SAS_AF=0.3333;AA=G|||;VT=SNP
9	36644081	rs2257192	A	G	100	PASS	AC=480;AF=0.0958466;AN=5008;NS=2504;DP=19322;EAS_AF=0.0843;AMR_AF=0.0749;AFR_AF=0.121;EUR_AF=0.1034;SAS_AF=0.0808;AA=A|||;VT=SNP
9	36644414	rs149168162	T	C	100	PASS	AC=33;AF=0.00658946;AN=5008;NS=2504;DP=18192;EAS_AF=0.002;AMR_AF=0.0086;AFR_AF=0.0008;EUR_AF=0.0229;SAS_AF=0.001;AA=T|||;VT=SNP
9	36644540	rs79480175	C	T	100	PASS	AC=36;AF=0.0071885;AN=5008;NS=2504;DP=16657;EAS_AF=0;AMR_AF=0.0058;AFR_AF=0.0008;EUR_AF=0.0249;SAS_AF=0.0061;AA=C|||;VT=SNP
9	36645287	rs77423020	G	A	100	PASS	AC=53;AF=0.0105831;AN=5008;NS=2504;DP=15664;EAS_AF=0;AMR_AF=0.013;AFR_AF=0.0008;EUR_AF=0.0368;SAS_AF=0.0061;AA=G|||;VT=SNP
9	36646956	rs76435617	G	A	100	PASS	AC=30;AF=0.00599042;AN=5008;NS=2504;DP=23091;EAS_AF=0;AMR_AF=0.0058;AFR_AF=0.0015;EUR_AF=0.0119;SAS_AF=0.0123;AA=G|||;VT=SNP
9	36647769	rs112559596	A	T	100	PASS	AC=31;AF=0.0061901;AN=5008;NS=2504;DP=18306;EAS_AF=0.001;AMR_AF=0.0014;AFR_AF=0;EUR_AF=0.0189;SAS_AF=0.0102;AA=A|||;VT=SNP
9	36647786	rs10814422	G	A	100	PASS	AC=3728;AF=0.744409;AN=5008;NS=2504;DP=18428;EAS_AF=0.8859;AMR_AF=0.8761;AFR_AF=0.4274;EUR_AF=0.8728;SAS_AF=0.8016;AA=G|||;VT=SNP
9	36649205	rs4879997	T	C	100	PASS	AC=4559;AF=0.910343;AN=5008;NS=2504;DP=15545;EAS_AF=0.9157;AMR_AF=0.9265;AFR_AF=0.9017;EUR_AF=0.8966;SAS_AF=0.9192;AA=C|||;VT=SNP
9	36649214	rs4879998	C	T	100	PASS	AC=3754;AF=0.749601;AN=5008;NS=2504;DP=15485;EAS_AF=0.8859;AMR_AF=0.8862;AFR_AF=0.4259;EUR_AF=0.8887;SAS_AF=0.8067;AA=T|||;VT=SNP
9	36650061	rs10814424	T	C	100	PASS	AC=3752;AF=0.749201;AN=5008;NS=2504;DP=8365;EAS_AF=0.8849;AMR_AF=0.8862;AFR_AF=0.4259;EUR_AF=0.8877;SAS_AF=0.8067;AA=t|||;VT=SNP
9	36650656	rs10120126	C	T	100	PASS	AC=3754;AF=0.749601;AN=5008;NS=2504;DP=20761;EAS_AF=0.8859;AMR_AF=0.8862;AFR_AF=0.4259;EUR_AF=0.8887;SAS_AF=0.8067;AA=C|||;VT=SNP
9	36650657	rs72733440	C	T	100	PASS	AC=34;AF=0.00678914;AN=5008;NS=2504;DP=20806;EAS_AF=0;AMR_AF=0.0216;AFR_AF=0;EUR_AF=0.0129;SAS_AF=0.0061;AA=C|||;VT=SNP
9	36652136	rs7045523	G	T	100	PASS	AC=4199;AF=0.838458;AN=5008;NS=2504;DP=14694;EAS_AF=0.8859;AMR_AF=0.9107;AFR_AF=0.7474;EUR_AF=0.8917;SAS_AF=0.8067;AA=T|||;VT=SNP
9	36652378	rs10973012	A	G	100	PASS	AC=3754;AF=0.749601;AN=5008;NS=2504;DP=16687;EAS_AF=0.8859;AMR_AF=0.8862;AFR_AF=0.4259;EUR_AF=0.8887;SAS_AF=0.8067;AA=a|||;VT=SNP
9	36652645	rs142417986	T	A	100	PASS	AC=165;AF=0.0329473;AN=5008;NS=2504;DP=14602;EAS_AF=0.0288;AMR_AF=0.0605;AFR_AF=0.0008;EUR_AF=0.0646;SAS_AF=0.0286;AA=T|||;VT=SNP
9	36652873	rs10121941	C	T	100	PASS	AC=4558;AF=0.910144;AN=5008;NS=2504;DP=15893;EAS_AF=0.9157;AMR_AF=0.9265;AFR_AF=0.9009;EUR_AF=0.8966;SAS_AF=0.9192;AA=T|||;VT=SNP
9	36653684	rs10814425	A	G	100	PASS	AC=3759;AF=0.750599;AN=5008;NS=2504;DP=19679;EAS_AF=0.8859;AMR_AF=0.8862;AFR_AF=0.4297;EUR_AF=0.8887;SAS_AF=0.8067;AA=A|||;VT=SNP
9	36654247	rs10758383	G	C	100	PASS	AC=3754;AF=0.749601;AN=5008;NS=2504;DP=18083;EAS_AF=0.8859;AMR_AF=0.8862;AFR_AF=0.4259;EUR_AF=0.8887;SAS_AF=0.8067;AA=C|||;VT=SNP
9	36654514	rs7023716	A	G	100	PASS	AC=4559;AF=0.910343;AN=5008;NS=2504;DP=14736;EAS_AF=0.9157;AMR_AF=0.9265;AFR_AF=0.9017;EUR_AF=0.8966;SAS_AF=0.9192;AA=G|||;VT=SNP
9	36655190	rs77695417	A	G	100	PASS	AC=73;AF=0.0145767;AN=5008;NS=2504;DP=19860;EAS_AF=0.003;AMR_AF=0.0101;AFR_AF=0.0015;EUR_AF=0.0308;SAS_AF=0.0307;AA=A|||;VT=SNP
9	36655648	rs10973013	T	C	100	PASS	AC=4014;AF=0.801518;AN=5008;NS=2504;DP=20236;EAS_AF=0.8859;AMR_AF=0.9006;AFR_AF=0.6135;EUR_AF=0.8907;SAS_AF=0.8067;AA=C|||;VT=SNP
9	36656815	rs4593643	G	A	100	PASS	AC=4559;AF=0.910343;AN=5008;NS=2504;DP=18872;EAS_AF=0.9157;AMR_AF=0.9265;AFR_AF=0.9017;EUR_AF=0.8966;SAS_AF=0.9192;AA=A|||;VT=SNP
9	36657220	rs72733443	C	G	100	PASS	AC=217;AF=0.0433307;AN=5008;NS=2504;DP=21300;EAS_AF=0.0099;AMR_AF=0.0533;AFR_AF=0.003;EUR_AF=0.1034;SAS_AF=0.0634;AA=C|||;VT=SNP;EX_TARGET
9	36657774	rs62541991	G	T	100	PASS	AC=56;AF=0.0111821;AN=5008;NS=2504;DP=16286;EAS_AF=0;AMR_AF=0.0115;AFR_AF=0.003;EUR_AF=0.0338;SAS_AF=0.0102;AA=G|||;VT=SNP
9	36659004	rs13294290	G	A	100	PASS	AC=630;AF=0.125799;AN=5008;NS=2504;DP=14564;EAS_AF=0.122;AMR_AF=0.1859;AFR_AF=0.0477;EUR_AF=0.1769;SAS_AF=0.1401;AA=G|||;VT=SNP
9	36659138	rs147528916	A	G	100	PASS	AC=514;AF=0.102636;AN=5008;NS=2504;DP=16311;EAS_AF=0.2331;AMR_AF=0.1916;AFR_AF=0.0015;EUR_AF=0.0338;SAS_AF=0.1125;AA=A|||;VT=SNP
9	36659322	rs10758384	T	A	100	PASS	AC=3747;AF=0.748203;AN=5008;NS=2504;DP=18271;EAS_AF=0.8859;AMR_AF=0.8862;AFR_AF=0.4244;EUR_AF=0.8887;SAS_AF=0.8016;AA=T|||;VT=SNP
9	36659383	rs10738968	G	C	100	PASS	AC=3752;AF=0.749201;AN=5008;NS=2504;DP=19655;EAS_AF=0.8859;AMR_AF=0.8862;AFR_AF=0.4244;EUR_AF=0.8887;SAS_AF=0.8067;AA=G|||;VT=SNP
9	36659725	rs4512469	T	C	100	PASS	AC=4527;AF=0.903954;AN=5008;NS=2504;DP=20824;EAS_AF=0.9157;AMR_AF=0.9251;AFR_AF=0.8782;EUR_AF=0.8966;SAS_AF=0.9192;AA=C|||;VT=SNP
9	36659923	rs2890731	T	A	100	PASS	AC=4558;AF=0.910144;AN=5008;NS=2504;DP=19080;EAS_AF=0.9157;AMR_AF=0.9265;AFR_AF=0.9009;EUR_AF=0.8966;SAS_AF=0.9192;AA=A|||;VT=SNP
9	36660019	rs143503160	C	T	100	PASS	AC=88;AF=0.0175719;AN=5008;NS=2504;DP=17040;EAS_AF=0.001;AMR_AF=0.0144;AFR_AF=0.0008;EUR_AF=0.0268;SAS_AF=0.0501;AA=C|||;VT=SNP
9	36660672	rs116842820	A	G	100	PASS	AC=513;AF=0.102436;AN=5008;NS=2504;DP=15430;EAS_AF=0.2321;AMR_AF=0.1916;AFR_AF=0.0015;EUR_AF=0.0338;SAS_AF=0.1125;AA=a|||;VT=SNP
9	36660752	rs12380104	G	T	100	PASS	AC=173;AF=0.0345447;AN=5008;NS=2504;DP=12196;EAS_AF=0;AMR_AF=0.0663;AFR_AF=0.0061;EUR_AF=0.1044;SAS_AF=0.0143;AA=G|||;VT=SNP
9	36661152	rs13295653	C	T	100	PASS	AC=3752;AF=0.749201;AN=5008;NS=2504;DP=15485;EAS_AF=0.8859;AMR_AF=0.8862;AFR_AF=0.4244;EUR_AF=0.8887;SAS_AF=0.8067;AA=C|||;VT=SNP
9	36661528	rs7031174	A	C	100	PASS	AC=4012;AF=0.801118;AN=5008;NS=2504;DP=15330;EAS_AF=0.8859;AMR_AF=0.9006;AFR_AF=0.612;EUR_AF=0.8907;SAS_AF=0.8067;AA=C|||;VT=SNP
9	36662056	rs10758385	G	T	100	PASS	AC=4558;AF=0.910144;AN=5008;NS=2504;DP=12127;EAS_AF=0.9157;AMR_AF=0.9265;AFR_AF=0.9009;EUR_AF=0.8966;SAS_AF=0.9192;AA=T|||;VT=SNP
9	36662476	rs148758264	G	A	100	PASS	AC=65;AF=0.0129792;AN=5008;NS=2504;DP=15194;EAS_AF=0.002;AMR_AF=0.0159;AFR_AF=0.0023;EUR_AF=0.0408;SAS_AF=0.0082;AA=G|||;VT=SNP
9	36662537	rs10758386	T	C	100	PASS	AC=4377;AF=0.874002;AN=5008;NS=2504;DP=15955;EAS_AF=0.9157;AMR_AF=0.9135;AFR_AF=0.7685;EUR_AF=0.8966;SAS_AF=0.9223;AA=t|||;VT=SNP
9	36662861	rs4242702	G	A	100	PASS	AC=4202;AF=0.839058;AN=5008;NS=2504;DP=16418;EAS_AF=0.8859;AMR_AF=0.9107;AFR_AF=0.7474;EUR_AF=0.8917;SAS_AF=0.8098;AA=A|||;VT=SNP
9	36663490	rs7867040	C	G	100	PASS	AC=4202;AF=0.839058;AN=5008;NS=2504;DP=19566;EAS_AF=0.8859;AMR_AF=0.9107;AFR_AF=0.7474;EUR_AF=0.8917;SAS_AF=0.8098;AA=G|||;VT=SNP
9	36666435	rs10973015	A	G	100	PASS	AC=639;AF=0.127596;AN=5008;NS=2504;DP=20247;EAS_AF=0.121;AMR_AF=0.1931;AFR_AF=0.0461;EUR_AF=0.1839;SAS_AF=0.1401;AA=A|||;VT=SNP
9	36666635	rs10814427	A	G	100	PASS	AC=485;AF=0.096845;AN=5008;NS=2504;DP=17383;EAS_AF=0.0893;AMR_AF=0.0749;AFR_AF=0.0923;EUR_AF=0.1223;SAS_AF=0.1002;AA=A|||;VT=SNP
9	36667395	rs2381525	T	C	100	PASS	AC=4556;AF=0.909744;AN=5008;NS=2504;DP=612;EAS_AF=0.9157;AMR_AF=0.9265;AFR_AF=0.9002;EUR_AF=0.8966;SAS_AF=0.9182;AA=C|||;VT=SNP
9	36667835	rs4576507	C	G	100	PASS	AC=4558;AF=0.910144;AN=5008;NS=2504;DP=17430;EAS_AF=0.9157;AMR_AF=0.9265;AFR_AF=0.9009;EUR_AF=0.8966;SAS_AF=0.9192;AA=G|||;VT=SNP
9	36668303	rs10124884	A	T	100	PASS	AC=3752;AF=0.749201;AN=5008;NS=2504;DP=14831;EAS_AF=0.8859;AMR_AF=0.8862;AFR_AF=0.4244;EUR_AF=0.8887;SAS_AF=0.8067;AA=A|||;VT=SNP
9	36668515	rs10758387	T	C	100	PASS	AC=3752;AF=0.749201;AN=5008;NS=2504;DP=17151;EAS_AF=0.8859;AMR_AF=0.8862;AFR_AF=0.4244;EUR_AF=0.8887;SAS_AF=0.8067;AA=T|||;VT=SNP
9	36669228	rs3780133	C	A	100	PASS	AC=4546;AF=0.907748;AN=5008;NS=2504;DP=16461;EAS_AF=0.9157;AMR_AF=0.9265;AFR_AF=0.8918;EUR_AF=0.8966;SAS_AF=0.9192;AA=A|||;VT=SNP
9	36670594	rs4878654	G	A	100	PASS	AC=4557;AF=0.909944;AN=5008;NS=2504;DP=14914;EAS_AF=0.9157;AMR_AF=0.9251;AFR_AF=0.9009;EUR_AF=0.8966;SAS_AF=0.9192;AA=A|||;VT=SNP
9	36672031	rs1571226	A	G	100	PASS	AC=4198;AF=0.838259;AN=5008;NS=2504;DP=20714;EAS_AF=0.8859;AMR_AF=0.9107;AFR_AF=0.7466;EUR_AF=0.8917;SAS_AF=0.8067;AA=G|||;VT=SNP
9	36672682	rs138248910	A	G	100	PASS	AC=31;AF=0.0061901;AN=5008;NS=2504;DP=20640;EAS_AF=0;AMR_AF=0.0101;AFR_AF=0;EUR_AF=0.0199;SAS_AF=0.0041;AA=A|||;VT=SNP
9	36673642	rs146082572	A	C	100	PASS	AC=18;AF=0.00359425;AN=5008;NS=2504;DP=16345;EAS_AF=0;AMR_AF=0.0043;AFR_AF=0;EUR_AF=0.0109;SAS_AF=0.0041;AA=A|||;VT=SNP
9	36674101	rs10973021	G	C	100	PASS	AC=223;AF=0.0445288;AN=5008;NS=2504;DP=16880;EAS_AF=0;AMR_AF=0.0821;AFR_AF=0.0053;EUR_AF=0.1372;SAS_AF=0.0215;AA=G|||;VT=SNP
9	36674108	rs4879999	T	C	100	PASS	AC=4558;AF=0.910144;AN=5008;NS=2504;DP=17193;EAS_AF=0.9157;AMR_AF=0.9265;AFR_AF=0.9017;EUR_AF=0.8966;SAS_AF=0.9182;AA=C|||;VT=SNP
9	36674249	rs75538307	G	A	100	PASS	AC=81;AF=0.0161741;AN=5008;NS=2504;DP=18206;EAS_AF=0;AMR_AF=0.0144;AFR_AF=0.0008;EUR_AF=0.0268;SAS_AF=0.044;AA=G|||;VT=SNP
9	36674842	rs2274473	C	T	100	PASS	AC=3752;AF=0.749201;AN=5008;NS=2504;DP=19912;EAS_AF=0.8859;AMR_AF=0.8862;AFR_AF=0.4244;EUR_AF=0.8887;SAS_AF=0.8067;AA=T|||;VT=SNP;EX_TARGET
9	36675111	rs7851401	T	C	100	PASS	AC=4203;AF=0.839257;AN=5008;NS=2504;DP=18629;EAS_AF=0.8859;AMR_AF=0.9107;AFR_AF=0.7504;EUR_AF=0.8917;SAS_AF=0.8067;AA=C|||;VT=SNP
9	36675153	rs7865022	A	G	100	PASS	AC=4198;AF=0.838259;AN=5008;NS=2504;DP=17558;EAS_AF=0.8859;AMR_AF=0.9107;AFR_AF=0.7466;EUR_AF=0.8917;SAS_AF=0.8067;AA=G|||;VT=SNP
9	36675268	rs10120301	G	A	100	PASS	AC=3907;AF=0.780152;AN=5008;NS=2504;DP=17536;EAS_AF=0.8859;AMR_AF=0.8977;AFR_AF=0.5356;EUR_AF=0.8887;SAS_AF=0.8067;AA=G|||;VT=SNP
9	36676813	rs79037597	A	G	100	PASS	AC=29;AF=0.00579073;AN=5008;NS=2504;DP=20678;EAS_AF=0;AMR_AF=0.013;AFR_AF=0;EUR_AF=0.0189;SAS_AF=0.001;AA=A|||;VT=SNP
9	36676838	rs75421626	G	A	100	PASS	AC=52;AF=0.0103834;AN=5008;NS=2504;DP=21157;EAS_AF=0;AMR_AF=0.013;AFR_AF=0;EUR_AF=0.0209;SAS_AF=0.0225;AA=G|||;VT=SNP
9	36678351	rs117674615	A	T	100	PASS	AC=27;AF=0.00539137;AN=5008;NS=2504;DP=19453;EAS_AF=0;AMR_AF=0.0101;AFR_AF=0;EUR_AF=0.0199;SAS_AF=0;AA=A|||;VT=SNP
9	36678515	rs35114937	C	T	100	PASS	AC=564;AF=0.11262;AN=5008;NS=2504;DP=18506;EAS_AF=0.1042;AMR_AF=0.1758;AFR_AF=0.0204;EUR_AF=0.174;SAS_AF=0.138;AA=C|||;VT=SNP
9	36678517	rs185998513	G	T	100	PASS	AC=12;AF=0.00239617;AN=5008;NS=2504;DP=18216;EAS_AF=0;AMR_AF=0.0058;AFR_AF=0;EUR_AF=0.008;SAS_AF=0;AA=G|||;VT=SNP
9	36678800	rs77737342	G	T	100	PASS	AC=16;AF=0.00319489;AN=5008;NS=2504;DP=19732;EAS_AF=0;AMR_AF=0.0058;AFR_AF=0.0008;EUR_AF=0.0099;SAS_AF=0.001;AA=G|||;VT=SNP
9	36678989	rs6476571	G	A	100	PASS	AC=3755;AF=0.7498;AN=5008;NS=2504;DP=17234;EAS_AF=0.8879;AMR_AF=0.8862;AFR_AF=0.4251;EUR_AF=0.8887;SAS_AF=0.8067;AA=G|||;VT=SNP
9	36679651	rs141404362	G	A	100	PASS	AC=136;AF=0.0271565;AN=5008;NS=2504;DP=17327;EAS_AF=0.002;AMR_AF=0.0663;AFR_AF=0.003;EUR_AF=0.0537;SAS_AF=0.0307;AA=G|||;VT=SNP
9	36680309	rs77664234	A	T	100	PASS	AC=79;AF=0.0157748;AN=5008;NS=2504;DP=15636;EAS_AF=0;AMR_AF=0.0231;AFR_AF=0.0023;EUR_AF=0.0517;SAS_AF=0.0082;AA=A|||;VT=SNP
9	36680510	rs1536546	C	T	100	PASS	AC=4151;AF=0.828874;AN=5008;NS=2504;DP=18230;EAS_AF=0.8869;AMR_AF=0.9092;AFR_AF=0.711;EUR_AF=0.8917;SAS_AF=0.8067;AA=T|||;VT=SNP
9	36680910	rs4413865	G	C	100	PASS	AC=3754;AF=0.749601;AN=5008;NS=2504;DP=17866;EAS_AF=0.8869;AMR_AF=0.8862;AFR_AF=0.4251;EUR_AF=0.8887;SAS_AF=0.8067;AA=G|||;VT=SNP
9	36681377	rs2381578	G	A	100	PASS	AC=3754;AF=0.749601;AN=5008;NS=2504;DP=15922;EAS_AF=0.8869;AMR_AF=0.8862;AFR_AF=0.4251;EUR_AF=0.8887;SAS_AF=0.8067;AA=G|||;VT=SNP
9	36681834	rs62542001	A	T	100	PASS	AC=351;AF=0.0700879;AN=5008;NS=2504;DP=19207;EAS_AF=0.001;AMR_AF=0.1066;AFR_AF=0.0076;EUR_AF=0.1839;SAS_AF=0.0828;AA=A|||;VT=SNP
9	36682464	rs11794769	T	C	100	PASS	AC=57;AF=0.0113818;AN=5008;NS=2504;DP=13370;EAS_AF=0.002;AMR_AF=0.0115;AFR_AF=0.0008;EUR_AF=0.0209;SAS_AF=0.0256;AA=T|||;VT=SNP
9	36683622	rs4880000	G	A	100	PASS	AC=4212;AF=0.841054;AN=5008;NS=2504;DP=17857;EAS_AF=0.9167;AMR_AF=0.9135;AFR_AF=0.6475;EUR_AF=0.8936;SAS_AF=0.9192;AA=A|||;VT=SNP
9	36688750	rs1410010	T	G	100	PASS	AC=3795;AF=0.757788;AN=5008;NS=2504;DP=16237;EAS_AF=0.8869;AMR_AF=0.8905;AFR_AF=0.4546;EUR_AF=0.8897;SAS_AF=0.8047;AA=T|||;VT=SNP
9	36691103	rs7467747	C	T	100	PASS	AC=4401;AF=0.878794;AN=5008;NS=2504;DP=19906;EAS_AF=0.9167;AMR_AF=0.915;AFR_AF=0.789;EUR_AF=0.8966;SAS_AF=0.9172;AA=T|||;VT=SNP
9	36691231	rs4504731	C	T	100	PASS	AC=4399;AF=0.878395;AN=5008;NS=2504;DP=20297;EAS_AF=0.9167;AMR_AF=0.915;AFR_AF=0.789;EUR_AF=0.8956;SAS_AF=0.9162;AA=T|||;VT=SNP
9	36692083	rs75394168	G	T	100	PASS	AC=31;AF=0.0061901;AN=5008;NS=2504;DP=21609;EAS_AF=0;AMR_AF=0.0086;AFR_AF=0.0015;EUR_AF=0.0179;SAS_AF=0.0051;AA=G|||;VT=SNP
9	36692364	rs10119663	A	G	100	PASS	AC=3638;AF=0.726438;AN=5008;NS=2504;DP=18849;EAS_AF=0.8869;AMR_AF=0.8847;AFR_AF=0.3404;EUR_AF=0.8887;SAS_AF=0.8037;AA=A|||;VT=SNP
9	36693036	rs10814429	T	A	100	PASS	AC=3638;AF=0.726438;AN=5008;NS=2504;DP=19166;EAS_AF=0.8869;AMR_AF=0.8862;AFR_AF=0.3396;EUR_AF=0.8887;SAS_AF=0.8037;AA=T|||;VT=SNP
9	36693098	rs10814430	G	A	100	PASS	AC=760;AF=0.151757;AN=5008;NS=2504;DP=16897;EAS_AF=0.0308;AMR_AF=0.1182;AFR_AF=0.2042;EUR_AF=0.1849;SAS_AF=0.1953;AA=G|||;VT=SNP
9	36693688	rs189920646	T	C	100	PASS	AC=16;AF=0.00319489;AN=5008;NS=2504;DP=18807;EAS_AF=0;AMR_AF=0.0086;AFR_AF=0.0008;EUR_AF=0.008;SAS_AF=0.001;AA=T|||;VT=SNP
9	36694207	rs10973026	T	C	100	PASS	AC=535;AF=0.106829;AN=5008;NS=2504;DP=17878;EAS_AF=0.0179;AMR_AF=0.111;AFR_AF=0.0779;EUR_AF=0.1799;SAS_AF=0.1595;AA=T|||;VT=SNP
9	36694408	rs72733447	G	C	100	PASS	AC=214;AF=0.0427316;AN=5008;NS=2504;DP=21256;EAS_AF=0.0099;AMR_AF=0.0519;AFR_AF=0.003;EUR_AF=0.1034;SAS_AF=0.0613;AA=g|||;VT=SNP
9	36694409	rs72733448	G	C	100	PASS	AC=213;AF=0.0425319;AN=5008;NS=2504;DP=21190;EAS_AF=0.0099;AMR_AF=0.0504;AFR_AF=0.003;EUR_AF=0.1034;SAS_AF=0.0613;AA=G|||;VT=SNP
9	36694476	rs10733480	T	A	100	PASS	AC=4314;AF=0.861422;AN=5008;NS=2504;DP=21310;EAS_AF=0.9147;AMR_AF=0.9222;AFR_AF=0.7231;EUR_AF=0.8946;SAS_AF=0.9162;AA=A|||;VT=SNP
9	36695029	rs56232628	T	C	100	PASS	AC=770;AF=0.153754;AN=5008;NS=2504;DP=21418;EAS_AF=0.0476;AMR_AF=0.2493;AFR_AF=0.0166;EUR_AF=0.3757;SAS_AF=0.1524;AA=T|||;VT=SNP
9	36695405	rs13299781	T	C	100	PASS	AC=4317;AF=0.862021;AN=5008;NS=2504;DP=12216;EAS_AF=0.9167;AMR_AF=0.9222;AFR_AF=0.7239;EUR_AF=0.8946;SAS_AF=0.9162;AA=C|||;VT=SNP
9	36696691	rs10973027	G	A	100	PASS	AC=4317;AF=0.862021;AN=5008;NS=2504;DP=16856;EAS_AF=0.9167;AMR_AF=0.9222;AFR_AF=0.7239;EUR_AF=0.8946;SAS_AF=0.9162;AA=A|||;VT=SNP
9	36696774	rs10758388	A	G	100	PASS	AC=2455;AF=0.490216;AN=5008;NS=2504;DP=15421;EAS_AF=0.7639;AMR_AF=0.5865;AFR_AF=0.1233;EUR_AF=0.5288;SAS_AF=0.5961;AA=A|||;VT=SNP
9	36696989	rs111797414	T	G	100	PASS	AC=64;AF=0.0127796;AN=5008;NS=2504;DP=20700;EAS_AF=0;AMR_AF=0.0187;AFR_AF=0.0015;EUR_AF=0.0417;SAS_AF=0.0072;AA=T|||;VT=SNP
9	36697735	rs10511931	A	G	100	PASS	AC=3527;AF=0.704273;AN=5008;NS=2504;DP=21938;EAS_AF=0.8859;AMR_AF=0.8415;AFR_AF=0.4198;EUR_AF=0.7763;SAS_AF=0.7301;AA=A|||;VT=SNP
9	36697962	rs10758390	C	T	100	PASS	AC=3427;AF=0.684305;AN=5008;NS=2504;DP=21026;EAS_AF=0.8839;AMR_AF=0.8401;AFR_AF=0.3449;EUR_AF=0.7783;SAS_AF=0.7301;AA=C|||;VT=SNP
9	36697971	rs12341661	C	T	100	PASS	AC=696;AF=0.138978;AN=5008;NS=2504;DP=20928;EAS_AF=0.0308;AMR_AF=0.072;AFR_AF=0.2405;EUR_AF=0.1143;SAS_AF=0.1861;AA=C|||;VT=SNP
9	36698063	rs72733451	G	A	100	PASS	AC=23;AF=0.00459265;AN=5008;NS=2504;DP=20180;EAS_AF=0;AMR_AF=0.0043;AFR_AF=0.0015;EUR_AF=0.0149;SAS_AF=0.0031;AA=G|||;VT=SNP
9	36698152	rs62542004	G	A	100	PASS	AC=695;AF=0.138778;AN=5008;NS=2504;DP=20253;EAS_AF=0.0298;AMR_AF=0.072;AFR_AF=0.2405;EUR_AF=0.1143;SAS_AF=0.1861;AA=G|||;VT=SNP
9	36698883	rs72733452	G	C	100	PASS	AC=29;AF=0.00579073;AN=5008;NS=2504;DP=19963;EAS_AF=0;AMR_AF=0.0086;AFR_AF=0.0008;EUR_AF=0.0199;SAS_AF=0.002;AA=G|||;VT=SNP
9	36702076	rs2094395	C	T	100	PASS	AC=4343;AF=0.867212;AN=5008;NS=2504;DP=17214;EAS_AF=0.9147;AMR_AF=0.928;AFR_AF=0.739;EUR_AF=0.9006;SAS_AF=0.9141;AA=T|||;VT=SNP
9	36702096	rs2094394	G	A	100	PASS	AC=2523;AF=0.503794;AN=5008;NS=2504;DP=16809;EAS_AF=0.7421;AMR_AF=0.5922;AFR_AF=0.2012;EUR_AF=0.5099;SAS_AF=0.5982;AA=A|||;VT=SNP
9	36702485	rs4880002	A	G	100	PASS	AC=4616;AF=0.921725;AN=5008;NS=2504;DP=17313;EAS_AF=0.9167;AMR_AF=0.9496;AFR_AF=0.9062;EUR_AF=0.9304;SAS_AF=0.9192;AA=G|||;VT=SNP
9	36702887	rs56339616	A	C	100	PASS	AC=669;AF=0.133586;AN=5008;NS=2504;DP=16204;EAS_AF=0.0208;AMR_AF=0.1239;AFR_AF=0.1452;EUR_AF=0.2038;SAS_AF=0.1687;AA=A|||;VT=SNP
9	36703254	rs146733688	G	A	100	PASS	AC=12;AF=0.00239617;AN=5008;NS=2504;DP=17464;EAS_AF=0;AMR_AF=0.0029;AFR_AF=0.0015;EUR_AF=0.008;SAS_AF=0;AA=G|||;VT=SNP
9	36703686	rs72733454	C	T	100	PASS	AC=23;AF=0.00459265;AN=5008;NS=2504;DP=16383;EAS_AF=0;AMR_AF=0.0058;AFR_AF=0;EUR_AF=0.0129;SAS_AF=0.0061;AA=C|||;VT=SNP
9	36704465	rs7033776	A	T	100	PASS	AC=4064;AF=0.811502;AN=5008;NS=2504;DP=18203;EAS_AF=0.8542;AMR_AF=0.7637;AFR_AF=0.9349;EUR_AF=0.6571;SAS_AF=0.7935;AA=T|||;VT=SNP
9	36704938	rs6476573	A	G	100	PASS	AC=4231;AF=0.844848;AN=5008;NS=2504;DP=17860;EAS_AF=0.8571;AMR_AF=0.83;AFR_AF=0.9395;EUR_AF=0.7584;SAS_AF=0.8037;AA=G|||;VT=SNP
9	36705167	rs73443052	C	T	100	PASS	AC=462;AF=0.0922524;AN=5008;NS=2504;DP=22800;EAS_AF=0.0813;AMR_AF=0.0937;AFR_AF=0.0401;EUR_AF=0.1531;SAS_AF=0.1104;AA=C|||;VT=SNP
9	36705645	rs80055679	T	C	100	PASS	AC=21;AF=0.00419329;AN=5008;NS=2504;DP=21090;EAS_AF=0;AMR_AF=0.0086;AFR_AF=0;EUR_AF=0.0149;SAS_AF=0;AA=T|||;VT=SNP
9	36705880	rs76539174	A	C	100	PASS	AC=57;AF=0.0113818;AN=5008;NS=2504;DP=20119;EAS_AF=0;AMR_AF=0.0144;AFR_AF=0.0008;EUR_AF=0.0398;SAS_AF=0.0061;AA=A|||;VT=SNP
9	36706040	rs117848944	T	A	100	PASS	AC=12;AF=0.00239617;AN=5008;NS=2504;DP=21433;EAS_AF=0;AMR_AF=0.0029;AFR_AF=0.0015;EUR_AF=0.008;SAS_AF=0;AA=T|||;VT=SNP
9	36706112	rs10973029	T	A	100	PASS	AC=3513;AF=0.701478;AN=5008;NS=2504;DP=22757;EAS_AF=0.7718;AMR_AF=0.7666;AFR_AF=0.6195;EUR_AF=0.6918;SAS_AF=0.7035;AA=T|||;VT=SNP
9	36706765	rs78078762	A	G	100	PASS	AC=29;AF=0.00579073;AN=5008;NS=2504;DP=22060;EAS_AF=0;AMR_AF=0.013;AFR_AF=0;EUR_AF=0.0189;SAS_AF=0.001;AA=A|||;VT=SNP
9	36706783	rs76653938	G	A	100	PASS	AC=145;AF=0.0289537;AN=5008;NS=2504;DP=22179;EAS_AF=0;AMR_AF=0.0403;AFR_AF=0.003;EUR_AF=0.0905;SAS_AF=0.0225;AA=G|||;VT=SNP
9	36707269	rs79377132	G	A	100	PASS	AC=334;AF=0.0666933;AN=5008;NS=2504;DP=19908;EAS_AF=0.0813;AMR_AF=0.0432;AFR_AF=0.0212;EUR_AF=0.0905;SAS_AF=0.1053;AA=G|||;VT=SNP
9	36707991	rs77828320	C	A	100	PASS	AC=66;AF=0.0131789;AN=5008;NS=2504;DP=17368;EAS_AF=0;AMR_AF=0.0173;AFR_AF=0.0015;EUR_AF=0.0417;SAS_AF=0.0102;AA=C|||;VT=SNP
9	36708133	rs60970102	C	T	100	PASS	AC=364;AF=0.0726837;AN=5008;NS=2504;DP=18443;EAS_AF=0.0893;AMR_AF=0.0447;AFR_AF=0.0371;EUR_AF=0.0905;SAS_AF=0.1053;AA=C|||;VT=SNP
9	36708258	rs57164280	T	C	100	PASS	AC=497;AF=0.0992412;AN=5008;NS=2504;DP=18751;EAS_AF=0.0823;AMR_AF=0.0548;AFR_AF=0.1377;EUR_AF=0.0905;SAS_AF=0.1053;AA=T|||;VT=SNP
9	36708356	rs62542006	G	A	100	PASS	AC=455;AF=0.0908546;AN=5008;NS=2504;DP=19731;EAS_AF=0.0813;AMR_AF=0.049;AFR_AF=0.1067;EUR_AF=0.0924;SAS_AF=0.1074;AA=G|||;VT=SNP
9	36708464	rs16924367	G	T	100	PASS	AC=336;AF=0.0670927;AN=5008;NS=2504;DP=21426;EAS_AF=0.0813;AMR_AF=0.0461;AFR_AF=0.0212;EUR_AF=0.0905;SAS_AF=0.1053;AA=G|||;VT=SNP
9	36708572	rs118084424	C	T	100	PASS	AC=47;AF=0.00938498;AN=5008;NS=2504;DP=19427;EAS_AF=0;AMR_AF=0.0101;AFR_AF=0.0015;EUR_AF=0.0278;SAS_AF=0.0102;AA=C|||;VT=SNP
9	36709347	rs10117534	A	G	100	PASS	AC=3757;AF=0.7502;AN=5008;NS=2504;DP=17984;EAS_AF=0.8532;AMR_AF=0.7392;AFR_AF=0.7352;EUR_AF=0.6431;SAS_AF=0.7822;AA=G|||;VT=SNP
9	36709803	rs10123833	C	A	100	PASS	AC=3494;AF=0.697684;AN=5008;NS=2504;DP=12697;EAS_AF=0.8532;AMR_AF=0.7233;AFR_AF=0.5484;EUR_AF=0.6412;SAS_AF=0.7791;AA=C|||;VT=SNP
9	36709958	rs4551452	C	T	100	PASS	AC=3752;AF=0.749201;AN=5008;NS=2504;DP=16686;EAS_AF=0.8532;AMR_AF=0.7392;AFR_AF=0.7337;EUR_AF=0.6431;SAS_AF=0.7791;AA=T|||;VT=SNP
9	36712124	rs2381581	A	G	100	PASS	AC=1177;AF=0.235024;AN=5008;NS=2504;DP=17270;EAS_AF=0.1935;AMR_AF=0.2939;AFR_AF=0.0386;EUR_AF=0.4523;SAS_AF=0.2781;AA=A|||;VT=SNP
9	36712183	rs112035081	C	T	100	PASS	AC=34;AF=0.00678914;AN=5008;NS=2504;DP=17003;EAS_AF=0.002;AMR_AF=0.0029;AFR_AF=0.0008;EUR_AF=0.0179;SAS_AF=0.0112;AA=C|||;VT=SNP
9	36714252	rs4880003	G	C	100	PASS	AC=740;AF=0.147764;AN=5008;NS=2504;DP=15379;EAS_AF=0.125;AMR_AF=0.1988;AFR_AF=0.0159;EUR_AF=0.2903;SAS_AF=0.1667;AA=G|||;VT=SNP
9	36715044	rs139569495	T	C	100	PASS	AC=69;AF=0.013778;AN=5008;NS=2504;DP=18852;EAS_AF=0.001;AMR_AF=0.0231;AFR_AF=0.003;EUR_AF=0.0417;SAS_AF=0.0061;AA=T|||;VT=SNP
9	36716797	rs10124267	T	C	100	PASS	AC=2902;AF=0.579473;AN=5008;NS=2504;DP=19388;EAS_AF=0.744;AMR_AF=0.6772;AFR_AF=0.348;EUR_AF=0.5517;SAS_AF=0.682;AA=T|||;VT=SNP
9	36717006	rs7872512	G	T	100	PASS	AC=880;AF=0.175719;AN=5008;NS=2504;DP=20396;EAS_AF=0.0625;AMR_AF=0.0951;AFR_AF=0.3858;EUR_AF=0.1243;SAS_AF=0.1186;AA=T|||;VT=SNP
9	36717019	rs60403343	C	T	100	PASS	AC=237;AF=0.0473243;AN=5008;NS=2504;DP=20589;EAS_AF=0.0585;AMR_AF=0.0447;AFR_AF=0.0045;EUR_AF=0.0805;SAS_AF=0.0613;AA=C|||;VT=SNP
9	36718368	rs10511932	G	A	100	PASS	AC=557;AF=0.111222;AN=5008;NS=2504;DP=19876;EAS_AF=0.1587;AMR_AF=0.0965;AFR_AF=0.0091;EUR_AF=0.1173;SAS_AF=0.2045;AA=G|||;VT=SNP
9	36718812	rs7863614	T	C	100	PASS	AC=2853;AF=0.569688;AN=5008;NS=2504;DP=16248;EAS_AF=0.5327;AMR_AF=0.562;AFR_AF=0.6997;EUR_AF=0.4692;SAS_AF=0.5409;AA=C|||;VT=SNP
9	36718844	rs7848373	G	A	100	PASS	AC=2636;AF=0.526358;AN=5008;NS=2504;DP=16723;EAS_AF=0.5179;AMR_AF=0.4827;AFR_AF=0.6929;EUR_AF=0.3926;SAS_AF=0.4785;AA=A|||;VT=SNP
9	36719443	rs12379770	C	A	100	PASS	AC=383;AF=0.0764776;AN=5008;NS=2504;DP=14413;EAS_AF=0.0645;AMR_AF=0.0548;AFR_AF=0.1044;EUR_AF=0.0845;SAS_AF=0.0583;AA=C|||;VT=SNP
9	36719564	rs11789816	A	G	100	PASS	AC=932;AF=0.186102;AN=5008;NS=2504;DP=15757;EAS_AF=0.1766;AMR_AF=0.2406;AFR_AF=0.0696;EUR_AF=0.3062;SAS_AF=0.1912;AA=A|||;VT=SNP
9	36719751	rs12379827	G	A	100	PASS	AC=319;AF=0.0636981;AN=5008;NS=2504;DP=17827;EAS_AF=0.0645;AMR_AF=0.0519;AFR_AF=0.0598;EUR_AF=0.0815;SAS_AF=0.0583;AA=G|||;VT=SNP
9	36720512	rs10973034	A	G	100	PASS	AC=356;AF=0.0710863;AN=5008;NS=2504;DP=21778;EAS_AF=0.0685;AMR_AF=0.0706;AFR_AF=0.0401;EUR_AF=0.1163;SAS_AF=0.0695;AA=A|||;VT=SNP
9	36720784	rs28497943	C	T	100	PASS	AC=297;AF=0.0593051;AN=5008;NS=2504;DP=19245;EAS_AF=0.0675;AMR_AF=0.0533;AFR_AF=0.0393;EUR_AF=0.0805;SAS_AF=0.0603;AA=C|||;VT=SNP
9	36720903	rs11791422	C	T	100	PASS	AC=1650;AF=0.329473;AN=5008;NS=2504;DP=21388;EAS_AF=0.4504;AMR_AF=0.3833;AFR_AF=0.1604;EUR_AF=0.3072;SAS_AF=0.4182;AA=C|||;VT=SNP
9	36720904	rs59830908	G	A	100	PASS	AC=416;AF=0.0830671;AN=5008;NS=2504;DP=21076;EAS_AF=0.0675;AMR_AF=0.0533;AFR_AF=0.1331;EUR_AF=0.0805;SAS_AF=0.0552;AA=G|||;VT=SNP
9	36720929	rs147000733	A	T	100	PASS	AC=40;AF=0.00798722;AN=5008;NS=2504;DP=21257;EAS_AF=0;AMR_AF=0.0159;AFR_AF=0;EUR_AF=0.0219;SAS_AF=0.0072;AA=A|||;VT=SNP
9	36721185	rs181223558	C	G	100	PASS	AC=10;AF=0.00199681;AN=5008;NS=2504;DP=18582;EAS_AF=0;AMR_AF=0.0014;AFR_AF=0;EUR_AF=0.0089;SAS_AF=0;AA=C|||;VT=SNP
9	36721236	rs111806056	T	C	100	PASS	AC=436;AF=0.0870607;AN=5008;NS=2504;DP=19351;EAS_AF=0.0665;AMR_AF=0.0576;AFR_AF=0.143;EUR_AF=0.0805;SAS_AF=0.0603;AA=C|||;VT=SNP
9	36722106	rs10973039	G	A	100	PASS	AC=219;AF=0.04373;AN=5008;NS=2504;DP=20175;EAS_AF=0.0665;AMR_AF=0.0375;AFR_AF=0.0038;EUR_AF=0.0676;SAS_AF=0.0542;AA=G|||;VT=SNP
9	36722345	rs11792514	G	T	100	PASS	AC=1676;AF=0.334665;AN=5008;NS=2504;DP=22911;EAS_AF=0.4534;AMR_AF=0.3862;AFR_AF=0.177;EUR_AF=0.3052;SAS_AF=0.4192;AA=T|||;VT=SNP
9	36722854	rs16933492	C	T	100	PASS	AC=1050;AF=0.209665;AN=5008;NS=2504;DP=19526;EAS_AF=0.2867;AMR_AF=0.2781;AFR_AF=0.1316;EUR_AF=0.1849;SAS_AF=0.2127;AA=C|||;VT=SNP
9	36723143	rs10973041	C	T	100	PASS	AC=1957;AF=0.390775;AN=5008;NS=2504;DP=18670;EAS_AF=0.5169;AMR_AF=0.428;AFR_AF=0.2186;EUR_AF=0.3847;SAS_AF=0.4734;AA=C|||;VT=SNP
9	36723948	rs72733459	G	A	100	PASS	AC=23;AF=0.00459265;AN=5008;NS=2504;DP=18996;EAS_AF=0;AMR_AF=0.0072;AFR_AF=0;EUR_AF=0.008;SAS_AF=0.0102;AA=G|||;VT=SNP
9	36724049	rs10814432	T	C	100	PASS	AC=2889;AF=0.576877;AN=5008;NS=2504;DP=19439;EAS_AF=0.5407;AMR_AF=0.5692;AFR_AF=0.6747;EUR_AF=0.504;SAS_AF=0.5624;AA=C|||;VT=SNP
9	36724055	rs10814433	T	C	100	PASS	AC=1008;AF=0.201278;AN=5008;NS=2504;DP=19587;EAS_AF=0.0685;AMR_AF=0.1037;AFR_AF=0.5136;EUR_AF=0.1223;SAS_AF=0.0665;AA=C|||;VT=SNP
9	36724515	rs1410009	C	G	100	PASS	AC=1078;AF=0.215256;AN=5008;NS=2504;DP=19033;EAS_AF=0.2887;AMR_AF=0.2911;AFR_AF=0.1331;EUR_AF=0.1899;SAS_AF=0.2229;AA=C|||;VT=SNP
9	36724521	rs142914553	C	T	100	PASS	AC=22;AF=0.00439297;AN=5008;NS=2504;DP=19189;EAS_AF=0;AMR_AF=0.0086;AFR_AF=0.0008;EUR_AF=0.0109;SAS_AF=0.0041;AA=C|||;VT=SNP
9	36724976	rs78553138	C	T	100	PASS	AC=235;AF=0.0469249;AN=5008;NS=2504;DP=19533;EAS_AF=0.0675;AMR_AF=0.0447;AFR_AF=0.0038;EUR_AF=0.0785;SAS_AF=0.0532;AA=C|||;VT=SNP
9	36725220	rs113056925	T	C	100	PASS	AC=31;AF=0.0061901;AN=5008;NS=2504;DP=19750;EAS_AF=0.001;AMR_AF=0.0029;AFR_AF=0;EUR_AF=0.0189;SAS_AF=0.0092;AA=T|||;VT=SNP
9	36725670	rs7027081	C	T	100	PASS	AC=3382;AF=0.675319;AN=5008;NS=2504;DP=19780;EAS_AF=0.7014;AMR_AF=0.696;AFR_AF=0.646;EUR_AF=0.6899;SAS_AF=0.6585;AA=C|||;VT=SNP
9	36725673	rs7027082	C	T	100	PASS	AC=3373;AF=0.673522;AN=5008;NS=2504;DP=19709;EAS_AF=0.6994;AMR_AF=0.6945;AFR_AF=0.6445;EUR_AF=0.6879;SAS_AF=0.6564;AA=T|||;VT=SNP
9	36725914	rs11794314	G	A	100	PASS	AC=726;AF=0.144968;AN=5008;NS=2504;DP=19101;EAS_AF=0.1677;AMR_AF=0.1513;AFR_AF=0.0953;EUR_AF=0.2107;SAS_AF=0.1166;AA=A|||;VT=SNP
9	36726228	rs12380409	C	G	100	PASS	AC=2009;AF=0.401158;AN=5008;NS=2504;DP=18824;EAS_AF=0.5724;AMR_AF=0.4265;AFR_AF=0.1467;EUR_AF=0.4066;SAS_AF=0.545;AA=C|||;VT=SNP
9	36726248	rs12377676	A	G	100	PASS	AC=2306;AF=0.460463;AN=5008;NS=2504;DP=18309;EAS_AF=0.5794;AMR_AF=0.5058;AFR_AF=0.2224;EUR_AF=0.501;SAS_AF=0.5859;AA=A|||;VT=SNP
9	36726511	rs12555504	G	A	100	PASS	AC=30;AF=0.00599042;AN=5008;NS=2504;DP=14407;EAS_AF=0;AMR_AF=0.0072;AFR_AF=0;EUR_AF=0.008;SAS_AF=0.0174;AA=G|||;VT=SNP
9	36726582	rs733306	C	G	100	PASS	AC=1591;AF=0.317692;AN=5008;NS=2504;DP=14305;EAS_AF=0.3363;AMR_AF=0.3213;AFR_AF=0.3419;EUR_AF=0.2744;SAS_AF=0.3078;AA=G|||;VT=SNP
9	36727013	rs10973043	G	A	100	PASS	AC=1826;AF=0.364617;AN=5008;NS=2504;DP=13451;EAS_AF=0.4673;AMR_AF=0.3934;AFR_AF=0.1384;EUR_AF=0.4791;SAS_AF=0.4264;AA=A|||;VT=SNP
9	36727388	rs12552072	T	C	100	PASS	AC=1157;AF=0.23103;AN=5008;NS=2504;DP=19762;EAS_AF=0.1776;AMR_AF=0.232;AFR_AF=0.2133;EUR_AF=0.2296;SAS_AF=0.3108;AA=C|||;VT=SNP
9	36727415	rs1887437	T	C	100	PASS	AC=1164;AF=0.232428;AN=5008;NS=2504;DP=20504;EAS_AF=0.1796;AMR_AF=0.2305;AFR_AF=0.2163;EUR_AF=0.2286;SAS_AF=0.3139;AA=C|||;VT=SNP
9	36727599	rs1887435	G	A	100	PASS	AC=163;AF=0.0325479;AN=5008;NS=2504;DP=19851;EAS_AF=0.0188;AMR_AF=0.0159;AFR_AF=0.0787;EUR_AF=0.0219;SAS_AF=0.0072;AA=A|||;VT=SNP
9	36727602	rs117755257	G	A	100	PASS	AC=37;AF=0.00738818;AN=5008;NS=2504;DP=19777;EAS_AF=0;AMR_AF=0.0202;AFR_AF=0;EUR_AF=0.0219;SAS_AF=0.001;AA=G|||;VT=SNP
9	36727652	rs1887434	G	A	100	PASS	AC=1264;AF=0.252396;AN=5008;NS=2504;DP=18832;EAS_AF=0.4048;AMR_AF=0.1888;AFR_AF=0.2345;EUR_AF=0.2038;SAS_AF=0.2147;AA=G|||;VT=SNP
9	36727773	rs145498746	G	A	100	PASS	AC=28;AF=0.00559105;AN=5008;NS=2504;DP=18354;EAS_AF=0;AMR_AF=0.0072;AFR_AF=0.0008;EUR_AF=0.0109;SAS_AF=0.0112;AA=G|||;VT=SNP
9	36727840	rs9792539	A	G	100	PASS	AC=1200;AF=0.239617;AN=5008;NS=2504;DP=14738;EAS_AF=0.3938;AMR_AF=0.1844;AFR_AF=0.2005;EUR_AF=0.1998;SAS_AF=0.2137;AA=A|||;VT=SNP
9	36727911	rs7468707	C	T	100	PASS	AC=2184;AF=0.436102;AN=5008;NS=2504;DP=15147;EAS_AF=0.5694;AMR_AF=0.4078;AFR_AF=0.2935;EUR_AF=0.4254;SAS_AF=0.5225;AA=T|||;VT=SNP
9	36728008	rs56364612	G	T	100	PASS	AC=2134;AF=0.426118;AN=5008;NS=2504;DP=8705;EAS_AF=0.5506;AMR_AF=0.4035;AFR_AF=0.2753;EUR_AF=0.4254;SAS_AF=0.5184;AA=G|||;VT=SNP
9	36728132	rs55858741	T	A	100	PASS	AC=2175;AF=0.434305;AN=5008;NS=2504;DP=10935;EAS_AF=0.5675;AMR_AF=0.4092;AFR_AF=0.2912;EUR_AF=0.4245;SAS_AF=0.5184;AA=T|||;VT=SNP
9	36728232	rs62542024	T	A	100	PASS	AC=855;AF=0.170727;AN=5008;NS=2504;DP=13587;EAS_AF=0.1567;AMR_AF=0.2176;AFR_AF=0.0189;EUR_AF=0.2247;SAS_AF=0.3016;AA=T|||;VT=SNP
9	36728338	rs2381582	A	T	100	PASS	AC=3225;AF=0.64397;AN=5008;NS=2504;DP=14165;EAS_AF=0.6855;AMR_AF=0.6037;AFR_AF=0.6853;EUR_AF=0.5795;SAS_AF=0.6401;AA=T|||;VT=SNP
9	36728372	rs1977443	C	G	100	PASS	AC=3290;AF=0.656949;AN=5008;NS=2504;DP=13044;EAS_AF=0.6865;AMR_AF=0.6268;AFR_AF=0.7035;EUR_AF=0.5994;SAS_AF=0.6442;AA=G|||;VT=SNP
9	36728496	rs1985037	A	G	100	PASS	AC=2179;AF=0.435104;AN=5008;NS=2504;DP=17702;EAS_AF=0.5694;AMR_AF=0.4092;AFR_AF=0.2927;EUR_AF=0.4245;SAS_AF=0.5184;AA=G|||;VT=SNP
9	36728585	rs1001159	C	T	100	PASS	AC=2966;AF=0.592252;AN=5008;NS=2504;DP=18401;EAS_AF=0.8244;AMR_AF=0.5663;AFR_AF=0.3064;EUR_AF=0.672;SAS_AF=0.6759;AA=C|||;VT=SNP
9	36728849	rs77350214	C	T	100	PASS	AC=89;AF=0.0177716;AN=5008;NS=2504;DP=18457;EAS_AF=0.001;AMR_AF=0.0144;AFR_AF=0.0023;EUR_AF=0.0288;SAS_AF=0.047;AA=C|||;VT=SNP
9	36729266	rs75326993	T	C	100	PASS	AC=549;AF=0.109625;AN=5008;NS=2504;DP=22139;EAS_AF=0.1161;AMR_AF=0.1614;AFR_AF=0.0363;EUR_AF=0.1521;SAS_AF=0.1217;AA=T|||;VT=SNP
9	36730100	rs10973044	C	G	100	PASS	AC=2987;AF=0.596446;AN=5008;NS=2504;DP=17045;EAS_AF=0.8046;AMR_AF=0.5706;AFR_AF=0.3442;EUR_AF=0.674;SAS_AF=0.6616;AA=C|||;VT=SNP
9	36730774	rs10758392	T	G	100	PASS	AC=3021;AF=0.603235;AN=5008;NS=2504;DP=18616;EAS_AF=0.8244;AMR_AF=0.5706;AFR_AF=0.3389;EUR_AF=0.6759;SAS_AF=0.681;AA=G|||;VT=SNP
9	36731211	rs10973045	G	C	100	PASS	AC=920;AF=0.183706;AN=5008;NS=2504;DP=16869;EAS_AF=0.1577;AMR_AF=0.219;AFR_AF=0.0794;EUR_AF=0.2247;SAS_AF=0.2843;AA=G|||;VT=SNP
9	36731326	rs1887432	T	C	100	PASS	AC=1084;AF=0.216454;AN=5008;NS=2504;DP=17517;EAS_AF=0.1141;AMR_AF=0.2003;AFR_AF=0.4228;EUR_AF=0.1531;SAS_AF=0.1196;AA=C|||;VT=SNP
9	36731351	rs1887431	A	G	100	PASS	AC=1089;AF=0.217452;AN=5008;NS=2504;DP=17992;EAS_AF=0.1151;AMR_AF=0.2003;AFR_AF=0.4228;EUR_AF=0.1551;SAS_AF=0.1217;AA=G|||;VT=SNP
9	36731645	rs12338282	T	C	100	PASS	AC=1092;AF=0.218051;AN=5008;NS=2504;DP=21899;EAS_AF=0.1141;AMR_AF=0.2017;AFR_AF=0.4281;EUR_AF=0.1531;SAS_AF=0.1196;AA=C|||;VT=SNP
9	36731660	rs12351855	G	T	100	PASS	AC=874;AF=0.174521;AN=5008;NS=2504;DP=21394;EAS_AF=0.1141;AMR_AF=0.1916;AFR_AF=0.2685;EUR_AF=0.1531;SAS_AF=0.1196;AA=G|||;VT=SNP
9	36731820	rs12351933	G	A	100	PASS	AC=877;AF=0.17512;AN=5008;NS=2504;DP=22200;EAS_AF=0.1141;AMR_AF=0.1902;AFR_AF=0.27;EUR_AF=0.1531;SAS_AF=0.1217;AA=G|||;VT=SNP
9	36732433	rs73645828	G	A	100	PASS	AC=1085;AF=0.216653;AN=5008;NS=2504;DP=18057;EAS_AF=0.1131;AMR_AF=0.2003;AFR_AF=0.4228;EUR_AF=0.1531;SAS_AF=0.1217;AA=G|||;VT=SNP
9	36732436	rs73445076	T	C	100	PASS	AC=1085;AF=0.216653;AN=5008;NS=2504;DP=17984;EAS_AF=0.1131;AMR_AF=0.2003;AFR_AF=0.4228;EUR_AF=0.1531;SAS_AF=0.1217;AA=T|||;VT=SNP
9	36732597	rs10758393	A	G	100	PASS	AC=3017;AF=0.602436;AN=5008;NS=2504;DP=18965;EAS_AF=0.8274;AMR_AF=0.5692;AFR_AF=0.3374;EUR_AF=0.672;SAS_AF=0.681;AA=A|||;VT=SNP
9	36732899	rs10738974	T	C	100	PASS	AC=3018;AF=0.602636;AN=5008;NS=2504;DP=19648;EAS_AF=0.8294;AMR_AF=0.5692;AFR_AF=0.3374;EUR_AF=0.672;SAS_AF=0.68;AA=C|||;VT=SNP
9	36732961	rs10973046	G	A	100	PASS	AC=302;AF=0.0603035;AN=5008;NS=2504;DP=6952;EAS_AF=0.001;AMR_AF=0.0648;AFR_AF=0.0121;EUR_AF=0.1252;SAS_AF=0.1166;AA=G|||;VT=SNP
9	36732965	rs34752198	T	C	100	PASS	AC=545;AF=0.108826;AN=5008;NS=2504;DP=7785;EAS_AF=0.1131;AMR_AF=0.1628;AFR_AF=0.0356;EUR_AF=0.1511;SAS_AF=0.1217;AA=T|||;VT=SNP
9	36732969	rs10738975	T	C	100	PASS	AC=3017;AF=0.602436;AN=5008;NS=2504;DP=8406;EAS_AF=0.8304;AMR_AF=0.5692;AFR_AF=0.3359;EUR_AF=0.672;SAS_AF=0.68;AA=C|||;VT=SNP
9	36733156	rs10814435	C	T	100	PASS	AC=3018;AF=0.602636;AN=5008;NS=2504;DP=19228;EAS_AF=0.8294;AMR_AF=0.5692;AFR_AF=0.3374;EUR_AF=0.672;SAS_AF=0.68;AA=T|||;VT=SNP
9	36733236	rs10814436	A	G	100	PASS	AC=3031;AF=0.605232;AN=5008;NS=2504;DP=17723;EAS_AF=0.8294;AMR_AF=0.5692;AFR_AF=0.3472;EUR_AF=0.672;SAS_AF=0.68;AA=G|||;VT=SNP
9	36733406	rs10973047	A	G	100	PASS	AC=3018;AF=0.602636;AN=5008;NS=2504;DP=15599;EAS_AF=0.8294;AMR_AF=0.5692;AFR_AF=0.3374;EUR_AF=0.672;SAS_AF=0.68;AA=A|||;VT=SNP
9	36733816	rs62542025	T	C	100	PASS	AC=3076;AF=0.614217;AN=5008;NS=2504;DP=12999;EAS_AF=0.8294;AMR_AF=0.5692;AFR_AF=0.3941;EUR_AF=0.671;SAS_AF=0.6636;AA=C|||;VT=SNP
9	36733933	rs78579929	C	T	100	PASS	AC=35;AF=0.00698882;AN=5008;NS=2504;DP=16413;EAS_AF=0;AMR_AF=0.0086;AFR_AF=0.0008;EUR_AF=0.0199;SAS_AF=0.0082;AA=C|||;VT=SNP
9	36734000	rs10814437	C	A	100	PASS	AC=3076;AF=0.614217;AN=5008;NS=2504;DP=16641;EAS_AF=0.8294;AMR_AF=0.5692;AFR_AF=0.3941;EUR_AF=0.671;SAS_AF=0.6636;AA=C|||;VT=SNP
9	36734119	rs11999534	G	A	100	PASS	AC=877;AF=0.17512;AN=5008;NS=2504;DP=18588;EAS_AF=0.1131;AMR_AF=0.1859;AFR_AF=0.2731;EUR_AF=0.1541;SAS_AF=0.1207;AA=G|||;VT=SNP
9	36734252	rs10758394	A	G	100	PASS	AC=3084;AF=0.615815;AN=5008;NS=2504;DP=19637;EAS_AF=0.8294;AMR_AF=0.5692;AFR_AF=0.3994;EUR_AF=0.671;SAS_AF=0.6646;AA=A|||;VT=SNP
9	36734287	rs10973049	T	C	100	PASS	AC=3084;AF=0.615815;AN=5008;NS=2504;DP=20694;EAS_AF=0.8294;AMR_AF=0.5692;AFR_AF=0.3994;EUR_AF=0.671;SAS_AF=0.6646;AA=C|||;VT=SNP
9	36734488	rs10814438	G	A	100	PASS	AC=3085;AF=0.616014;AN=5008;NS=2504;DP=18659;EAS_AF=0.8294;AMR_AF=0.5692;AFR_AF=0.3994;EUR_AF=0.671;SAS_AF=0.6656;AA=A|||;VT=SNP
9	36734872	rs7043503	C	G	100	PASS	AC=3083;AF=0.615615;AN=5008;NS=2504;DP=18784;EAS_AF=0.8304;AMR_AF=0.5692;AFR_AF=0.3979;EUR_AF=0.671;SAS_AF=0.6646;AA=G|||;VT=SNP
9	36734901	rs7043808	G	A	100	PASS	AC=3084;AF=0.615815;AN=5008;NS=2504;DP=17526;EAS_AF=0.8304;AMR_AF=0.5706;AFR_AF=0.3979;EUR_AF=0.671;SAS_AF=0.6646;AA=G|||;VT=SNP
9	36735029	rs7046618	A	G	100	PASS	AC=3082;AF=0.615415;AN=5008;NS=2504;DP=17273;EAS_AF=0.8304;AMR_AF=0.5692;AFR_AF=0.3979;EUR_AF=0.671;SAS_AF=0.6636;AA=G|||;VT=SNP
9	36735204	rs7047174	G	A	100	PASS	AC=2971;AF=0.593251;AN=5008;NS=2504;DP=18243;EAS_AF=0.8095;AMR_AF=0.5692;AFR_AF=0.3336;EUR_AF=0.67;SAS_AF=0.6595;AA=G|||;VT=SNP
9	36735459	rs118145126	A	T	100	PASS	AC=36;AF=0.0071885;AN=5008;NS=2504;DP=15999;EAS_AF=0.001;AMR_AF=0.0101;AFR_AF=0.0008;EUR_AF=0.0219;SAS_AF=0.0051;AA=A|||;VT=SNP
9	36735683	rs10814439	G	C	100	PASS	AC=3086;AF=0.616214;AN=5008;NS=2504;DP=16353;EAS_AF=0.8383;AMR_AF=0.5692;AFR_AF=0.3964;EUR_AF=0.669;SAS_AF=0.6636;AA=G|||;VT=SNP
9	36735781	rs112287912	C	T	100	PASS	AC=852;AF=0.170128;AN=5008;NS=2504;DP=16860;EAS_AF=0.125;AMR_AF=0.1873;AFR_AF=0.239;EUR_AF=0.1561;SAS_AF=0.1258;AA=C|||;VT=SNP
9	36735805	rs113419970	T	C	100	PASS	AC=852;AF=0.170128;AN=5008;NS=2504;DP=17386;EAS_AF=0.125;AMR_AF=0.1873;AFR_AF=0.239;EUR_AF=0.1561;SAS_AF=0.1258;AA=C|||;VT=SNP
9	36735832	rs73445096	C	A	100	PASS	AC=855;AF=0.170727;AN=5008;NS=2504;DP=19107;EAS_AF=0.131;AMR_AF=0.1859;AFR_AF=0.2375;EUR_AF=0.1561;SAS_AF=0.1258;AA=C|||;VT=SNP
9	36735882	rs73445098	T	C	100	PASS	AC=978;AF=0.195288;AN=5008;NS=2504;DP=19817;EAS_AF=0.125;AMR_AF=0.1945;AFR_AF=0.3306;EUR_AF=0.1561;SAS_AF=0.1258;AA=T|||;VT=SNP
9	36736013	rs73445099	G	C	100	PASS	AC=850;AF=0.169728;AN=5008;NS=2504;DP=19293;EAS_AF=0.126;AMR_AF=0.1859;AFR_AF=0.2375;EUR_AF=0.1561;SAS_AF=0.1258;AA=G|||;VT=SNP
9	36736030	rs111666839	G	A	100	PASS	AC=448;AF=0.0894569;AN=5008;NS=2504;DP=19037;EAS_AF=0.0665;AMR_AF=0.0735;AFR_AF=0.0144;EUR_AF=0.1491;SAS_AF=0.1646;AA=G|||;VT=SNP
9	36736425	rs6476574	T	C	100	PASS	AC=3184;AF=0.635783;AN=5008;NS=2504;DP=17197;EAS_AF=0.8175;AMR_AF=0.5836;AFR_AF=0.4735;EUR_AF=0.6799;SAS_AF=0.6595;AA=C|||;VT=SNP
9	36736620	rs7021317	G	T	100	PASS	AC=1010;AF=0.201677;AN=5008;NS=2504;DP=18020;EAS_AF=0.1528;AMR_AF=0.2205;AFR_AF=0.1573;EUR_AF=0.2197;SAS_AF=0.2802;AA=G|||;VT=SNP
9	36736811	rs10738976	T	C	100	PASS	AC=3065;AF=0.612021;AN=5008;NS=2504;DP=21018;EAS_AF=0.8175;AMR_AF=0.5735;AFR_AF=0.3888;EUR_AF=0.6799;SAS_AF=0.6595;AA=T|||;VT=SNP
9	36737568	rs139401413	T	C	100	PASS	AC=32;AF=0.00638978;AN=5008;NS=2504;DP=11857;EAS_AF=0;AMR_AF=0.0115;AFR_AF=0.0008;EUR_AF=0.0179;SAS_AF=0.0051;AA=T|||;VT=SNP
9	36738641	rs7857754	G	A	100	PASS	AC=2865;AF=0.572085;AN=5008;NS=2504;DP=21207;EAS_AF=0.7966;AMR_AF=0.536;AFR_AF=0.4183;EUR_AF=0.6213;SAS_AF=0.5235;AA=G|||;VT=SNP
9	36739204	rs35579338	T	G	100	PASS	AC=783;AF=0.15635;AN=5008;NS=2504;DP=7521;EAS_AF=0.1488;AMR_AF=0.2017;AFR_AF=0.0219;EUR_AF=0.1899;SAS_AF=0.2791;AA=T|||;VT=SNP
9	36739451	rs9298971	C	T	100	PASS	AC=1502;AF=0.29992;AN=5008;NS=2504;DP=12644;EAS_AF=0.1726;AMR_AF=0.3804;AFR_AF=0.3026;EUR_AF=0.3211;SAS_AF=0.3487;AA=C|||;VT=SNP
9	36739594	rs9644881	G	A	100	PASS	AC=2350;AF=0.469249;AN=5008;NS=2504;DP=9954;EAS_AF=0.7966;AMR_AF=0.3516;AFR_AF=0.2436;EUR_AF=0.4642;SAS_AF=0.5256;AA=G|||;VT=SNP
9	36739641	rs62542026	C	A	100	PASS	AC=42;AF=0.00838658;AN=5008;NS=2504;DP=9301;EAS_AF=0.001;AMR_AF=0.0029;AFR_AF=0.0008;EUR_AF=0.0328;SAS_AF=0.0051;AA=C|||;VT=SNP
9	36739692	rs77289744	G	T	100	PASS	AC=527;AF=0.105232;AN=5008;NS=2504;DP=10252;EAS_AF=0.0933;AMR_AF=0.1657;AFR_AF=0.0121;EUR_AF=0.162;SAS_AF=0.1421;AA=G|||;VT=SNP
9	36740810	rs76848326	A	G	100	PASS	AC=84;AF=0.0167732;AN=5008;NS=2504;DP=21106;EAS_AF=0.004;AMR_AF=0.0187;AFR_AF=0.0038;EUR_AF=0.0328;SAS_AF=0.0297;AA=A|||;VT=SNP
9	36740957	rs7873864	G	A	100	PASS	AC=1039;AF=0.207468;AN=5008;NS=2504;DP=17735;EAS_AF=0.0694;AMR_AF=0.2147;AFR_AF=0.3495;EUR_AF=0.166;SAS_AF=0.1953;AA=G|||;VT=SNP
9	36741027	rs10116484	C	T	100	PASS	AC=989;AF=0.197484;AN=5008;NS=2504;DP=19264;EAS_AF=0.0714;AMR_AF=0.2147;AFR_AF=0.2995;EUR_AF=0.164;SAS_AF=0.2117;AA=C|||;VT=SNP
9	36741044	rs7847531	G	A	100	PASS	AC=1166;AF=0.232827;AN=5008;NS=2504;DP=19206;EAS_AF=0.0724;AMR_AF=0.2205;AFR_AF=0.4274;EUR_AF=0.167;SAS_AF=0.2117;AA=A|||;VT=SNP
9	36741046	rs4255220	T	C	100	PASS	AC=2148;AF=0.428914;AN=5008;NS=2504;DP=19178;EAS_AF=0.1032;AMR_AF=0.4928;AFR_AF=0.7405;EUR_AF=0.3917;SAS_AF=0.3364;AA=C|||;VT=SNP
9	36741501	rs35757566	G	T	100	PASS	AC=500;AF=0.0998403;AN=5008;NS=2504;DP=21792;EAS_AF=0.0258;AMR_AF=0.2089;AFR_AF=0.0219;EUR_AF=0.1849;SAS_AF=0.1166;AA=G|||;VT=SNP
9	36741627	rs117049020	A	G	100	PASS	AC=27;AF=0.00539137;AN=5008;NS=2504;DP=18680;EAS_AF=0;AMR_AF=0.0043;AFR_AF=0.0008;EUR_AF=0.0129;SAS_AF=0.0102;AA=A|||;VT=SNP
9	36742960	rs12115386	G	A	100	PASS	AC=289;AF=0.0577077;AN=5008;NS=2504;DP=18859;EAS_AF=0.003;AMR_AF=0.0288;AFR_AF=0.146;EUR_AF=0.0368;SAS_AF=0.0368;AA=A|||;VT=SNP
9	36742992	rs78849211	C	T	100	PASS	AC=143;AF=0.0285543;AN=5008;NS=2504;DP=17573;EAS_AF=0.003;AMR_AF=0.0202;AFR_AF=0.0401;EUR_AF=0.0368;SAS_AF=0.0368;AA=C|||;VT=SNP
9	36743104	rs118163537	C	T	100	PASS	AC=22;AF=0.00439297;AN=5008;NS=2504;DP=17721;EAS_AF=0;AMR_AF=0.0014;AFR_AF=0;EUR_AF=0.0209;SAS_AF=0;AA=C|||;VT=SNP
9	36743759	rs1078600	G	A	100	PASS	AC=1466;AF=0.292732;AN=5008;NS=2504;DP=20220;EAS_AF=0.3016;AMR_AF=0.2594;AFR_AF=0.2973;EUR_AF=0.3201;SAS_AF=0.273;AA=G|||;VT=SNP
9	36743774	rs1078601	G	A	100	PASS	AC=1392;AF=0.277955;AN=5008;NS=2504;DP=19392;EAS_AF=0.3016;AMR_AF=0.2522;AFR_AF=0.2443;EUR_AF=0.3211;SAS_AF=0.273;AA=G|||;VT=SNP
9	36744658	rs752359	A	G	100	PASS	AC=3170;AF=0.632987;AN=5008;NS=2504;DP=19548;EAS_AF=0.4484;AMR_AF=0.6657;AFR_AF=0.7315;EUR_AF=0.7048;SAS_AF=0.593;AA=G|||;VT=SNP
9	36744729	rs752358	G	T	100	PASS	AC=1307;AF=0.260982;AN=5008;NS=2504;DP=17998;EAS_AF=0.3046;AMR_AF=0.2334;AFR_AF=0.2284;EUR_AF=0.2783;SAS_AF=0.2618;AA=G|||;VT=SNP
9	36744752	rs752357	C	T	100	PASS	AC=2429;AF=0.485024;AN=5008;NS=2504;DP=18881;EAS_AF=0.4276;AMR_AF=0.6052;AFR_AF=0.2799;EUR_AF=0.675;SAS_AF=0.5409;AA=C|||;VT=SNP
9	36744850	rs10733482	T	C	100	PASS	AC=3186;AF=0.636182;AN=5008;NS=2504;DP=21517;EAS_AF=0.4554;AMR_AF=0.6643;AFR_AF=0.7179;EUR_AF=0.7157;SAS_AF=0.6104;AA=C|||;VT=SNP
9	36745049	rs75935041	G	A	100	PASS	AC=133;AF=0.0265575;AN=5008;NS=2504;DP=23221;EAS_AF=0.003;AMR_AF=0.0216;AFR_AF=0.0189;EUR_AF=0.0348;SAS_AF=0.0562;AA=G|||;VT=SNP
9	36745573	rs141855960	G	A	100	PASS	AC=14;AF=0.00279553;AN=5008;NS=2504;DP=17818;EAS_AF=0;AMR_AF=0.0058;AFR_AF=0;EUR_AF=0.0089;SAS_AF=0.001;AA=g|||;VT=SNP
9	36746022	rs16933516	C	T	100	PASS	AC=142;AF=0.0283546;AN=5008;NS=2504;DP=19243;EAS_AF=0.0575;AMR_AF=0.072;AFR_AF=0.0015;EUR_AF=0.0169;SAS_AF=0.0153;AA=C|||;VT=SNP
9	36746142	rs72733468	C	T	100	PASS	AC=668;AF=0.133387;AN=5008;NS=2504;DP=17650;EAS_AF=0.1677;AMR_AF=0.2075;AFR_AF=0.0749;EUR_AF=0.1581;SAS_AF=0.0992;AA=T|||;VT=SNP
9	36746143	rs113451277	G	A	100	PASS	AC=92;AF=0.0183706;AN=5008;NS=2504;DP=17626;EAS_AF=0.001;AMR_AF=0.0202;AFR_AF=0.0053;EUR_AF=0.0477;SAS_AF=0.0225;AA=G|||;VT=SNP
9	36746304	rs12156636	T	C	100	PASS	AC=2808;AF=0.560703;AN=5008;NS=2504;DP=17111;EAS_AF=0.622;AMR_AF=0.6066;AFR_AF=0.5083;EUR_AF=0.4881;SAS_AF=0.6104;AA=C|||;VT=SNP
9	36746869	rs62542029	C	T	100	PASS	AC=1881;AF=0.375599;AN=5008;NS=2504;DP=20946;EAS_AF=0.4345;AMR_AF=0.415;AFR_AF=0.1346;EUR_AF=0.4254;SAS_AF=0.5613;AA=C|||;VT=SNP
9	36747069	rs7872201	C	G	100	PASS	AC=875;AF=0.17472;AN=5008;NS=2504;DP=19212;EAS_AF=0.1984;AMR_AF=0.2147;AFR_AF=0.1944;EUR_AF=0.1153;SAS_AF=0.1564;AA=C|||;VT=SNP
9	36747147	rs1536545	C	T	100	PASS	AC=2007;AF=0.400759;AN=5008;NS=2504;DP=19745;EAS_AF=0.4405;AMR_AF=0.4366;AFR_AF=0.1838;EUR_AF=0.4563;SAS_AF=0.5706;AA=C|||;VT=SNP
9	36747962	rs4878655	T	C	100	PASS	AC=2479;AF=0.495008;AN=5008;NS=2504;DP=19907;EAS_AF=0.4712;AMR_AF=0.4928;AFR_AF=0.3366;EUR_AF=0.5646;SAS_AF=0.6636;AA=C|||;VT=SNP
9	36748588	rs146086213	G	A	100	PASS	AC=36;AF=0.0071885;AN=5008;NS=2504;DP=20375;EAS_AF=0;AMR_AF=0.013;AFR_AF=0;EUR_AF=0.0249;SAS_AF=0.002;AA=G|||;VT=SNP
9	36748641	rs6476575	T	C	100	PASS	AC=3754;AF=0.749601;AN=5008;NS=2504;DP=21729;EAS_AF=0.6786;AMR_AF=0.7608;AFR_AF=0.7542;EUR_AF=0.7306;SAS_AF=0.8282;AA=C|||;VT=SNP
9	36749215	rs17480929	C	T	100	PASS	AC=41;AF=0.0081869;AN=5008;NS=2504;DP=18868;EAS_AF=0.006;AMR_AF=0.0159;AFR_AF=0.0023;EUR_AF=0.0189;SAS_AF=0.002;AA=C|||;VT=SNP
9	36749333	rs4880005	G	T	100	PASS	AC=2023;AF=0.403954;AN=5008;NS=2504;DP=4196;EAS_AF=0.4325;AMR_AF=0.4409;AFR_AF=0.2095;EUR_AF=0.4473;SAS_AF=0.5665;AA=T|||;VT=SNP
9	36749606	rs4880006	G	T	100	PASS	AC=2004;AF=0.40016;AN=5008;NS=2504;DP=17344;EAS_AF=0.4325;AMR_AF=0.438;AFR_AF=0.202;EUR_AF=0.4384;SAS_AF=0.5685;AA=G|||;VT=SNP
9	36749724	rs17389840	G	C	100	PASS	AC=178;AF=0.0355431;AN=5008;NS=2504;DP=18885;EAS_AF=0.0248;AMR_AF=0.0202;AFR_AF=0.0265;EUR_AF=0.0368;SAS_AF=0.0685;AA=G|||;VT=SNP
9	36750501	rs6476576	C	T	100	PASS	AC=1999;AF=0.399161;AN=5008;NS=2504;DP=20286;EAS_AF=0.4335;AMR_AF=0.4337;AFR_AF=0.2035;EUR_AF=0.4344;SAS_AF=0.5675;AA=C|||;VT=SNP
9	36750914	rs6476577	A	G	100	PASS	AC=855;AF=0.170727;AN=5008;NS=2504;DP=26452;EAS_AF=0.2123;AMR_AF=0.2161;AFR_AF=0.1679;EUR_AF=0.1282;SAS_AF=0.1431;AA=A|||;VT=SNP
9	36751155	rs10758397	T	C	100	PASS	AC=2124;AF=0.424121;AN=5008;NS=2504;DP=21754;EAS_AF=0.4534;AMR_AF=0.4654;AFR_AF=0.202;EUR_AF=0.504;SAS_AF=0.5828;AA=T|||;VT=SNP
9	36752273	rs10973052	C	T	100	PASS	AC=2138;AF=0.426917;AN=5008;NS=2504;DP=19611;EAS_AF=0.4484;AMR_AF=0.4438;AFR_AF=0.2821;EUR_AF=0.4473;SAS_AF=0.5675;AA=C|||;VT=SNP
9	36752658	rs72733472	G	A	100	PASS	AC=176;AF=0.0351438;AN=5008;NS=2504;DP=19595;EAS_AF=0.0248;AMR_AF=0.0576;AFR_AF=0;EUR_AF=0.0467;SAS_AF=0.0654;AA=G|||;VT=SNP
9	36752731	rs72733473	A	G	100	PASS	AC=545;AF=0.108826;AN=5008;NS=2504;DP=20373;EAS_AF=0.1389;AMR_AF=0.1599;AFR_AF=0.0416;EUR_AF=0.175;SAS_AF=0.0644;AA=A|||;VT=SNP
9	36753004	rs10814440	A	G	100	PASS	AC=2192;AF=0.4377;AN=5008;NS=2504;DP=21166;EAS_AF=0.4554;AMR_AF=0.4481;AFR_AF=0.3154;EUR_AF=0.4433;SAS_AF=0.5716;AA=G|||;VT=SNP
9	36753061	rs6476578	T	C	100	PASS	AC=3551;AF=0.709065;AN=5008;NS=2504;DP=19802;EAS_AF=0.6706;AMR_AF=0.7262;AFR_AF=0.6793;EUR_AF=0.675;SAS_AF=0.8119;AA=C|||;VT=SNP
9	36753201	rs10814441	A	T	100	PASS	AC=2056;AF=0.410543;AN=5008;NS=2504;DP=21841;EAS_AF=0.4494;AMR_AF=0.4352;AFR_AF=0.23;EUR_AF=0.4384;SAS_AF=0.5685;AA=A|||;VT=SNP
9	36753342	rs10814442	T	G	100	PASS	AC=2112;AF=0.421725;AN=5008;NS=2504;DP=21977;EAS_AF=0.4504;AMR_AF=0.4582;AFR_AF=0.2231;EUR_AF=0.4742;SAS_AF=0.5808;AA=T|||;VT=SNP
9	36753642	rs4880007	C	T	100	PASS	AC=2133;AF=0.425919;AN=5008;NS=2504;DP=20937;EAS_AF=0.4504;AMR_AF=0.4366;AFR_AF=0.3116;EUR_AF=0.4085;SAS_AF=0.5654;AA=T|||;VT=SNP
9	36753647	rs72733475	A	C	100	PASS	AC=321;AF=0.0640974;AN=5008;NS=2504;DP=21034;EAS_AF=0.0198;AMR_AF=0.0476;AFR_AF=0.0477;EUR_AF=0.1074;SAS_AF=0.0992;AA=A|||;VT=SNP
9	36754329	rs10973053	T	G	100	PASS	AC=1028;AF=0.205272;AN=5008;NS=2504;DP=21188;EAS_AF=0.2917;AMR_AF=0.1715;AFR_AF=0.1074;EUR_AF=0.1412;SAS_AF=0.3384;AA=T|||;VT=SNP
9	36754763	rs10814443	A	G	100	PASS	AC=2154;AF=0.430112;AN=5008;NS=2504;DP=20803;EAS_AF=0.4514;AMR_AF=0.4366;AFR_AF=0.3215;EUR_AF=0.4145;SAS_AF=0.5665;AA=A|||;VT=SNP
9	36754810	rs10758398	C	T	100	PASS	AC=2009;AF=0.401158;AN=5008;NS=2504;DP=21408;EAS_AF=0.4514;AMR_AF=0.4265;AFR_AF=0.2216;EUR_AF=0.4095;SAS_AF=0.5654;AA=C|||;VT=SNP
9	36754853	rs10973054	A	G	100	PASS	AC=1999;AF=0.399161;AN=5008;NS=2504;DP=21606;EAS_AF=0.4514;AMR_AF=0.4236;AFR_AF=0.2201;EUR_AF=0.4056;SAS_AF=0.5634;AA=A|||;VT=SNP
9	36755036	rs147655283	C	A	100	PASS	AC=49;AF=0.00978435;AN=5008;NS=2504;DP=18238;EAS_AF=0;AMR_AF=0.0029;AFR_AF=0.003;EUR_AF=0.0219;SAS_AF=0.0215;AA=C|||;VT=SNP
9	36755153	rs10814444	G	T	100	PASS	AC=2008;AF=0.400958;AN=5008;NS=2504;DP=20009;EAS_AF=0.4504;AMR_AF=0.4265;AFR_AF=0.2224;EUR_AF=0.4095;SAS_AF=0.5644;AA=G|||;VT=SNP
9	36755931	rs73645832	T	C	100	PASS	AC=224;AF=0.0447284;AN=5008;NS=2504;DP=21680;EAS_AF=0.0278;AMR_AF=0.0216;AFR_AF=0.0537;EUR_AF=0.0398;SAS_AF=0.0716;AA=T|||;VT=SNP
9	36756622	rs1536544	G	A	100	PASS	AC=3459;AF=0.690695;AN=5008;NS=2504;DP=18748;EAS_AF=0.6736;AMR_AF=0.7104;AFR_AF=0.6407;EUR_AF=0.6431;SAS_AF=0.8108;AA=A|||;VT=SNP
9	36757234	rs73645833	C	T	100	PASS	AC=233;AF=0.0465256;AN=5008;NS=2504;DP=20489;EAS_AF=0.0268;AMR_AF=0.0245;AFR_AF=0.0582;EUR_AF=0.0417;SAS_AF=0.0716;AA=C|||;VT=SNP
9	36757258	rs1000649	T	C	100	PASS	AC=1981;AF=0.395567;AN=5008;NS=2504;DP=20463;EAS_AF=0.4484;AMR_AF=0.4207;AFR_AF=0.205;EUR_AF=0.4095;SAS_AF=0.5665;AA=T|||;VT=SNP
9	36757311	rs10973056	T	C	100	PASS	AC=367;AF=0.0732827;AN=5008;NS=2504;DP=20476;EAS_AF=0.0308;AMR_AF=0.0548;AFR_AF=0.0613;EUR_AF=0.1163;SAS_AF=0.1022;AA=T|||;VT=SNP
9	36757802	rs1887438	A	G	100	PASS	AC=3435;AF=0.685903;AN=5008;NS=2504;DP=19811;EAS_AF=0.6438;AMR_AF=0.7061;AFR_AF=0.649;EUR_AF=0.6421;SAS_AF=0.8098;AA=G|||;VT=SNP
9	36758830	rs10117782	T	A	100	PASS	AC=3481;AF=0.695088;AN=5008;NS=2504;DP=19347;EAS_AF=0.6448;AMR_AF=0.7118;AFR_AF=0.6831;EUR_AF=0.6431;SAS_AF=0.8047;AA=A|||;VT=SNP
9	36759233	rs12235509	G	A	100	PASS	AC=668;AF=0.133387;AN=5008;NS=2504;DP=18392;EAS_AF=0.1815;AMR_AF=0.1398;AFR_AF=0.0068;EUR_AF=0.1243;SAS_AF=0.2597;AA=G|||;VT=SNP
9	36759697	rs34554140	A	T	100	PASS	AC=370;AF=0.0738818;AN=5008;NS=2504;DP=18690;EAS_AF=0.0298;AMR_AF=0.0548;AFR_AF=0.0643;EUR_AF=0.1133;SAS_AF=0.1053;AA=A|||;VT=SNP
9	36759906	rs10738977	T	G	100	PASS	AC=2909;AF=0.580871;AN=5008;NS=2504;DP=20633;EAS_AF=0.4812;AMR_AF=0.4986;AFR_AF=0.6021;EUR_AF=0.5209;SAS_AF=0.7751;AA=T|||;VT=SNP
9	36760736	rs4880008	T	C	100	PASS	AC=3081;AF=0.615216;AN=5008;NS=2504;DP=22845;EAS_AF=0.4802;AMR_AF=0.5086;AFR_AF=0.7315;EUR_AF=0.5189;SAS_AF=0.772;AA=C|||;VT=SNP
9	36762193	rs62542045	G	A	100	PASS	AC=120;AF=0.0239617;AN=5008;NS=2504;DP=19251;EAS_AF=0;AMR_AF=0.0346;AFR_AF=0.003;EUR_AF=0.0755;SAS_AF=0.0164;AA=G|||;VT=SNP
9	36762614	rs79286955	G	T	100	PASS	AC=35;AF=0.00698882;AN=5008;NS=2504;DP=16710;EAS_AF=0;AMR_AF=0.0086;AFR_AF=0.0015;EUR_AF=0.0258;SAS_AF=0.001;AA=G|||;VT=SNP
9	36765045	rs10973061	G	A	100	PASS	AC=2914;AF=0.581869;AN=5008;NS=2504;DP=20081;EAS_AF=0.4891;AMR_AF=0.487;AFR_AF=0.6581;EUR_AF=0.503;SAS_AF=0.7229;AA=-|||;VT=SNP
9	36765074	rs10973062	G	A	100	PASS	AC=2044;AF=0.408147;AN=5008;NS=2504;DP=19891;EAS_AF=0.4494;AMR_AF=0.3977;AFR_AF=0.3336;EUR_AF=0.3529;SAS_AF=0.5307;AA=-|||;VT=SNP
9	36765523	rs10973064	C	T	100	PASS	AC=2929;AF=0.584864;AN=5008;NS=2504;DP=21698;EAS_AF=0.4901;AMR_AF=0.5;AFR_AF=0.6543;EUR_AF=0.5109;SAS_AF=0.7249;AA=-|||;VT=SNP
9	36766241	rs10973065	A	G	100	PASS	AC=2986;AF=0.596246;AN=5008;NS=2504;DP=13952;EAS_AF=0.4871;AMR_AF=0.4986;AFR_AF=0.705;EUR_AF=0.504;SAS_AF=0.726;AA=-|||;VT=SNP
9	36766243	rs10973066	T	G	100	PASS	AC=2986;AF=0.596246;AN=5008;NS=2504;DP=13977;EAS_AF=0.4871;AMR_AF=0.4986;AFR_AF=0.705;EUR_AF=0.504;SAS_AF=0.726;AA=-|||;VT=SNP
9	36767388	rs79591913	G	T	100	PASS	AC=198;AF=0.0395367;AN=5008;NS=2504;DP=19274;EAS_AF=0.0308;AMR_AF=0.0216;AFR_AF=0.0303;EUR_AF=0.0408;SAS_AF=0.0726;AA=G|||;VT=SNP
9	36768405	rs4145889	C	T	100	PASS	AC=1997;AF=0.398762;AN=5008;NS=2504;DP=19230;EAS_AF=0.4514;AMR_AF=0.3977;AFR_AF=0.2995;EUR_AF=0.3499;SAS_AF=0.5297;AA=c|||;VT=SNP
9	36768485	rs12552805	C	T	100	PASS	AC=74;AF=0.0147764;AN=5008;NS=2504;DP=18285;EAS_AF=0;AMR_AF=0.0461;AFR_AF=0.0015;EUR_AF=0.0328;SAS_AF=0.0072;AA=c|||;VT=SNP
9	36769530	rs12343860	G	A	100	PASS	AC=1993;AF=0.397963;AN=5008;NS=2504;DP=20220;EAS_AF=0.4474;AMR_AF=0.3977;AFR_AF=0.2995;EUR_AF=0.3499;SAS_AF=0.5297;AA=G|||;VT=SNP
9	36769776	rs17390091	A	G	100	PASS	AC=537;AF=0.107228;AN=5008;NS=2504;DP=19985;EAS_AF=0.1815;AMR_AF=0.0865;AFR_AF=0.0091;EUR_AF=0.1451;SAS_AF=0.1391;AA=A|||;VT=SNP
9	36770145	rs62542046	T	A	100	PASS	AC=174;AF=0.0347444;AN=5008;NS=2504;DP=20385;EAS_AF=0;AMR_AF=0.0461;AFR_AF=0.0038;EUR_AF=0.1064;SAS_AF=0.0307;AA=T|||;VT=SNP
9	36770356	rs80349160	G	A	100	PASS	AC=85;AF=0.0169728;AN=5008;NS=2504;DP=21665;EAS_AF=0;AMR_AF=0.0187;AFR_AF=0.0023;EUR_AF=0.0378;SAS_AF=0.0317;AA=G|||;VT=SNP
9	36770884	rs28575796	A	G	100	PASS	AC=1998;AF=0.398962;AN=5008;NS=2504;DP=18381;EAS_AF=0.4514;AMR_AF=0.3977;AFR_AF=0.3003;EUR_AF=0.3499;SAS_AF=0.5297;AA=A|||;VT=SNP
9	36772184	rs116926266	C	T	100	PASS	AC=29;AF=0.00579073;AN=5008;NS=2504;DP=18769;EAS_AF=0.002;AMR_AF=0.0072;AFR_AF=0;EUR_AF=0.0189;SAS_AF=0.0031;AA=C|||;VT=SNP
9	36772766	rs17481241	C	T	100	PASS	AC=179;AF=0.0357428;AN=5008;NS=2504;DP=21525;EAS_AF=0.0308;AMR_AF=0.0202;AFR_AF=0.0166;EUR_AF=0.0408;SAS_AF=0.0726;AA=c|||;VT=SNP
9	36773399	rs72733480	G	C	100	PASS	AC=52;AF=0.0103834;AN=5008;NS=2504;DP=22600;EAS_AF=0;AMR_AF=0.0159;AFR_AF=0.0008;EUR_AF=0.0358;SAS_AF=0.0041;AA=G|||;VT=SNP
9	36773591	rs74668374	T	C	100	PASS	AC=120;AF=0.0239617;AN=5008;NS=2504;DP=24368;EAS_AF=0;AMR_AF=0.0605;AFR_AF=0.0015;EUR_AF=0.0577;SAS_AF=0.0184;AA=T|||;VT=SNP
9	36774192	rs7859667	A	G	100	PASS	AC=3076;AF=0.614217;AN=5008;NS=2504;DP=16796;EAS_AF=0.5079;AMR_AF=0.5173;AFR_AF=0.7322;EUR_AF=0.5139;SAS_AF=0.7362;AA=C|||;VT=SNP
9	36774487	rs10973068	T	C	100	PASS	AC=181;AF=0.0361422;AN=5008;NS=2504;DP=19860;EAS_AF=0.001;AMR_AF=0.0461;AFR_AF=0.0053;EUR_AF=0.1103;SAS_AF=0.0307;AA=T|||;VT=SNP
9	36774989	rs149004775	C	G	100	PASS	AC=31;AF=0.0061901;AN=5008;NS=2504;DP=20944;EAS_AF=0;AMR_AF=0.0086;AFR_AF=0;EUR_AF=0.0219;SAS_AF=0.0031;AA=C|||;VT=SNP
9	36775449	rs2812324	A	G	100	PASS	AC=2293;AF=0.457867;AN=5008;NS=2504;DP=19699;EAS_AF=0.501;AMR_AF=0.4395;AFR_AF=0.3752;EUR_AF=0.3926;SAS_AF=0.6053;AA=A|||;VT=SNP
9	36775523	rs78586559	C	G	100	PASS	AC=650;AF=0.129792;AN=5008;NS=2504;DP=19727;EAS_AF=0.1944;AMR_AF=0.2378;AFR_AF=0.0257;EUR_AF=0.1839;SAS_AF=0.0716;AA=C|||;VT=SNP
9	36776224	rs10814447	C	T	100	PASS	AC=2060;AF=0.411342;AN=5008;NS=2504;DP=22897;EAS_AF=0.496;AMR_AF=0.4164;AFR_AF=0.2186;EUR_AF=0.3887;SAS_AF=0.6043;AA=C|||;VT=SNP
9	36776622	rs72733481	C	T	100	PASS	AC=189;AF=0.0377396;AN=5008;NS=2504;DP=19421;EAS_AF=0.0268;AMR_AF=0.0576;AFR_AF=0.0023;EUR_AF=0.0447;SAS_AF=0.0757;AA=C|||;VT=SNP
9	36776791	rs76210035	C	A	100	PASS	AC=945;AF=0.188698;AN=5008;NS=2504;DP=20829;EAS_AF=0.2897;AMR_AF=0.1225;AFR_AF=0.1331;EUR_AF=0.1014;SAS_AF=0.2965;AA=C|||;VT=SNP
9	36778142	rs2805379	C	T	100	PASS	AC=3054;AF=0.609824;AN=5008;NS=2504;DP=15583;EAS_AF=0.502;AMR_AF=0.5144;AFR_AF=0.7224;EUR_AF=0.5129;SAS_AF=0.7362;AA=T|||;VT=SNP
9	36778644	rs10973071	G	A	100	PASS	AC=179;AF=0.0357428;AN=5008;NS=2504;DP=20562;EAS_AF=0;AMR_AF=0.0461;AFR_AF=0.0053;EUR_AF=0.1093;SAS_AF=0.0307;AA=G|||;VT=SNP
9	36780305	rs2800262	T	C	100	PASS	AC=3079;AF=0.614816;AN=5008;NS=2504;DP=16576;EAS_AF=0.5268;AMR_AF=0.5173;AFR_AF=0.7224;EUR_AF=0.5119;SAS_AF=0.7352;AA=C|||;VT=SNP
9	36780654	rs2768624	G	A	100	PASS	AC=3199;AF=0.638778;AN=5008;NS=2504;DP=18744;EAS_AF=0.6667;AMR_AF=0.5965;AFR_AF=0.5008;EUR_AF=0.668;SAS_AF=0.7965;AA=A|||;VT=SNP
9	36780684	rs2812323	T	G	100	PASS	AC=3580;AF=0.714856;AN=5008;NS=2504;DP=19294;EAS_AF=0.6736;AMR_AF=0.6153;AFR_AF=0.6997;EUR_AF=0.672;SAS_AF=0.8926;AA=A|||;VT=SNP
9	36780856	rs4880010	G	A	100	PASS	AC=3090;AF=0.617013;AN=5008;NS=2504;DP=22285;EAS_AF=0.6627;AMR_AF=0.5836;AFR_AF=0.4289;EUR_AF=0.668;SAS_AF=0.7955;AA=G|||;VT=SNP
9	36781327	rs4878656	A	G	100	PASS	AC=3118;AF=0.622604;AN=5008;NS=2504;DP=20911;EAS_AF=0.6667;AMR_AF=0.5893;AFR_AF=0.4425;EUR_AF=0.669;SAS_AF=0.7965;AA=G|||;VT=SNP
9	36781417	rs4878657	A	T	100	PASS	AC=3119;AF=0.622804;AN=5008;NS=2504;DP=20231;EAS_AF=0.6667;AMR_AF=0.5893;AFR_AF=0.4433;EUR_AF=0.669;SAS_AF=0.7965;AA=A|||;VT=SNP
9	36781433	rs4878658	T	C	100	PASS	AC=3118;AF=0.622604;AN=5008;NS=2504;DP=20565;EAS_AF=0.6667;AMR_AF=0.5893;AFR_AF=0.4425;EUR_AF=0.669;SAS_AF=0.7965;AA=C|||;VT=SNP
9	36781717	rs10973073	C	T	100	PASS	AC=178;AF=0.0355431;AN=5008;NS=2504;DP=20920;EAS_AF=0;AMR_AF=0.0461;AFR_AF=0.0053;EUR_AF=0.1083;SAS_AF=0.0307;AA=C|||;VT=SNP
9	36781753	rs10973074	A	G	100	PASS	AC=178;AF=0.0355431;AN=5008;NS=2504;DP=20467;EAS_AF=0;AMR_AF=0.0461;AFR_AF=0.0053;EUR_AF=0.1083;SAS_AF=0.0307;AA=A|||;VT=SNP
9	36782013	rs2381583	C	T	100	PASS	AC=3086;AF=0.616214;AN=5008;NS=2504;DP=21114;EAS_AF=0.6667;AMR_AF=0.5821;AFR_AF=0.4259;EUR_AF=0.667;SAS_AF=0.7935;AA=C|||;VT=SNP
9	36782313	rs62542047	C	T	100	PASS	AC=178;AF=0.0355431;AN=5008;NS=2504;DP=17239;EAS_AF=0;AMR_AF=0.0461;AFR_AF=0.0053;EUR_AF=0.1083;SAS_AF=0.0307;AA=C|||;VT=SNP
9	36782358	rs2800263	T	C	100	PASS	AC=3560;AF=0.710863;AN=5008;NS=2504;DP=18178;EAS_AF=0.6736;AMR_AF=0.6138;AFR_AF=0.6853;EUR_AF=0.673;SAS_AF=0.8916;AA=C|||;VT=SNP
9	36783137	rs2768623	A	G	100	PASS	AC=3639;AF=0.726637;AN=5008;NS=2504;DP=17966;EAS_AF=0.6726;AMR_AF=0.6167;AFR_AF=0.7436;EUR_AF=0.673;SAS_AF=0.8926;AA=g|||;VT=SNP
9	36783408	rs10122442	G	T	100	PASS	AC=3088;AF=0.616613;AN=5008;NS=2504;DP=17458;EAS_AF=0.6657;AMR_AF=0.5865;AFR_AF=0.4259;EUR_AF=0.667;SAS_AF=0.7935;AA=g|||;VT=SNP
9	36783454	rs10122407	C	T	100	PASS	AC=754;AF=0.150559;AN=5008;NS=2504;DP=17131;EAS_AF=0.1558;AMR_AF=0.1066;AFR_AF=0.1846;EUR_AF=0.1451;SAS_AF=0.136;AA=c|||;VT=SNP
9	36783462	rs55658707	G	A	100	PASS	AC=3085;AF=0.616014;AN=5008;NS=2504;DP=17049;EAS_AF=0.6657;AMR_AF=0.5821;AFR_AF=0.4259;EUR_AF=0.667;SAS_AF=0.7935;AA=g|||;VT=SNP
9	36783939	rs2768622	A	G	100	PASS	AC=3559;AF=0.710663;AN=5008;NS=2504;DP=20299;EAS_AF=0.6726;AMR_AF=0.6138;AFR_AF=0.6853;EUR_AF=0.673;SAS_AF=0.8916;AA=g|||;VT=SNP
9	36785184	rs10973075	A	G	100	PASS	AC=178;AF=0.0355431;AN=5008;NS=2504;DP=18988;EAS_AF=0;AMR_AF=0.0461;AFR_AF=0.0053;EUR_AF=0.1083;SAS_AF=0.0307;AA=A|||;VT=SNP
9	36785220	rs4880011	A	G	100	PASS	AC=3089;AF=0.616813;AN=5008;NS=2504;DP=18801;EAS_AF=0.6657;AMR_AF=0.5865;AFR_AF=0.4259;EUR_AF=0.667;SAS_AF=0.7945;AA=A|||;VT=SNP
9	36785466	rs1176849	C	T	100	PASS	AC=698;AF=0.139377;AN=5008;NS=2504;DP=19888;EAS_AF=0.129;AMR_AF=0.1455;AFR_AF=0.2163;EUR_AF=0.1441;SAS_AF=0.0368;AA=C|||;VT=SNP
9	36786140	rs10814450	C	T	100	PASS	AC=3090;AF=0.617013;AN=5008;NS=2504;DP=14618;EAS_AF=0.6657;AMR_AF=0.5865;AFR_AF=0.4297;EUR_AF=0.667;SAS_AF=0.7904;AA=C|||;VT=SNP
9	36786168	rs10814451	G	A	100	PASS	AC=3497;AF=0.698283;AN=5008;NS=2504;DP=17314;EAS_AF=0.6726;AMR_AF=0.6081;AFR_AF=0.6407;EUR_AF=0.673;SAS_AF=0.8926;AA=A|||;VT=SNP
9	36786588	rs1176848	C	G	100	PASS	AC=4338;AF=0.866214;AN=5008;NS=2504;DP=20614;EAS_AF=0.9931;AMR_AF=0.928;AFR_AF=0.7254;EUR_AF=0.8877;SAS_AF=0.8599;AA=C|||;VT=SNP
9	36786623	rs10973076	G	A	100	PASS	AC=178;AF=0.0355431;AN=5008;NS=2504;DP=21703;EAS_AF=0;AMR_AF=0.0461;AFR_AF=0.0053;EUR_AF=0.1083;SAS_AF=0.0307;AA=G|||;VT=SNP
9	36786831	rs4880013	T	A	100	PASS	AC=1941;AF=0.38758;AN=5008;NS=2504;DP=21779;EAS_AF=0.4673;AMR_AF=0.4135;AFR_AF=0.2095;EUR_AF=0.3728;SAS_AF=0.5429;AA=T|||;VT=SNP
9	36787361	rs1176847	G	A	100	PASS	AC=2626;AF=0.524361;AN=5008;NS=2504;DP=21645;EAS_AF=0.5099;AMR_AF=0.5663;AFR_AF=0.5749;EUR_AF=0.5845;SAS_AF=0.3793;AA=G|||;VT=SNP
9	36787388	rs117891060	G	A	100	PASS	AC=28;AF=0.00559105;AN=5008;NS=2504;DP=22199;EAS_AF=0;AMR_AF=0.0072;AFR_AF=0.0015;EUR_AF=0.0209;SAS_AF=0;AA=G|||;VT=SNP
9	36787436	rs74786098	G	A	100	PASS	AC=137;AF=0.0273562;AN=5008;NS=2504;DP=21600;EAS_AF=0;AMR_AF=0.049;AFR_AF=0.0083;EUR_AF=0.0795;SAS_AF=0.0123;AA=G|||;VT=SNP
9	36787777	rs6476580	G	A	100	PASS	AC=2693;AF=0.53774;AN=5008;NS=2504;DP=21082;EAS_AF=0.5099;AMR_AF=0.572;AFR_AF=0.6067;EUR_AF=0.5934;SAS_AF=0.3916;AA=A|||;VT=SNP
9	36787906	rs34308323	G	T	100	PASS	AC=2126;AF=0.424521;AN=5008;NS=2504;DP=19247;EAS_AF=0.4891;AMR_AF=0.4092;AFR_AF=0.2663;EUR_AF=0.3986;SAS_AF=0.6094;AA=g|||;VT=SNP
9	36788414	rs10973078	T	C	100	PASS	AC=2114;AF=0.422125;AN=5008;NS=2504;DP=20187;EAS_AF=0.4891;AMR_AF=0.4135;AFR_AF=0.267;EUR_AF=0.3887;SAS_AF=0.6033;AA=c|||;VT=SNP
9	36788942	rs11790070	T	C	100	PASS	AC=24;AF=0.00479233;AN=5008;NS=2504;DP=21221;EAS_AF=0;AMR_AF=0.0086;AFR_AF=0;EUR_AF=0.0159;SAS_AF=0.002;AA=T|||;VT=SNP
9	36790042	rs727653	C	T	100	PASS	AC=1934;AF=0.386182;AN=5008;NS=2504;DP=20644;EAS_AF=0.3462;AMR_AF=0.4323;AFR_AF=0.5499;EUR_AF=0.339;SAS_AF=0.2219;AA=c|||;VT=SNP
9	36790683	rs716052	G	A	100	PASS	AC=2797;AF=0.558506;AN=5008;NS=2504;DP=17119;EAS_AF=0.5109;AMR_AF=0.5778;AFR_AF=0.6838;EUR_AF=0.5915;SAS_AF=0.3906;AA=g|||;VT=SNP
9	36790745	rs716054	A	C	100	PASS	AC=1423;AF=0.284145;AN=5008;NS=2504;DP=18925;EAS_AF=0.3413;AMR_AF=0.4135;AFR_AF=0.2557;EUR_AF=0.336;SAS_AF=0.1186;AA=a|||;VT=SNP
9	36790902	rs3849922	C	T	100	PASS	AC=549;AF=0.109625;AN=5008;NS=2504;DP=19138;EAS_AF=0.1647;AMR_AF=0.0922;AFR_AF=0.031;EUR_AF=0.1471;SAS_AF=0.1329;AA=C|||;VT=SNP
9	36791192	rs58680687	T	C	100	PASS	AC=542;AF=0.108227;AN=5008;NS=2504;DP=23872;EAS_AF=0.1657;AMR_AF=0.0893;AFR_AF=0.0265;EUR_AF=0.1471;SAS_AF=0.1329;AA=t|||;VT=SNP
9	36791385	rs17390350	C	G	100	PASS	AC=974;AF=0.194489;AN=5008;NS=2504;DP=20187;EAS_AF=0.1716;AMR_AF=0.111;AFR_AF=0.2564;EUR_AF=0.1511;SAS_AF=0.2382;AA=C|||;VT=SNP
9	36791430	rs10973080	T	G	100	PASS	AC=281;AF=0.0561102;AN=5008;NS=2504;DP=20947;EAS_AF=0.0337;AMR_AF=0.0274;AFR_AF=0.0877;EUR_AF=0.0398;SAS_AF=0.0736;AA=G|||;VT=SNP
9	36791532	rs10973081	C	T	100	PASS	AC=1228;AF=0.245208;AN=5008;NS=2504;DP=22361;EAS_AF=0.2044;AMR_AF=0.1369;AFR_AF=0.3253;EUR_AF=0.1909;SAS_AF=0.3119;AA=C|||;VT=SNP
9	36791966	rs116874651	T	C	100	PASS	AC=38;AF=0.00758786;AN=5008;NS=2504;DP=22670;EAS_AF=0;AMR_AF=0.0144;AFR_AF=0.0008;EUR_AF=0.0258;SAS_AF=0.001;AA=T|||;VT=SNP
9	36792522	rs72733487	C	T	100	PASS	AC=549;AF=0.109625;AN=5008;NS=2504;DP=18826;EAS_AF=0.1647;AMR_AF=0.0893;AFR_AF=0.0303;EUR_AF=0.1511;SAS_AF=0.1319;AA=C|||;VT=SNP
9	36793247	rs2800248	C	A	100	PASS	AC=2426;AF=0.484425;AN=5008;NS=2504;DP=18781;EAS_AF=0.5179;AMR_AF=0.5519;AFR_AF=0.4849;EUR_AF=0.4742;SAS_AF=0.4121;AA=C|||;VT=SNP
9	36793445	rs2800247	C	T	100	PASS	AC=1960;AF=0.391374;AN=5008;NS=2504;DP=18251;EAS_AF=0.4861;AMR_AF=0.5072;AFR_AF=0.2663;EUR_AF=0.4314;SAS_AF=0.3395;AA=C|||;VT=SNP
9	36794194	rs71531235	C	A	100	PASS	AC=135;AF=0.0269569;AN=5008;NS=2504;DP=16926;EAS_AF=0;AMR_AF=0.049;AFR_AF=0.0083;EUR_AF=0.0775;SAS_AF=0.0123;AA=C|||;VT=SNP
9	36794243	rs117889814	C	T	100	PASS	AC=48;AF=0.00958466;AN=5008;NS=2504;DP=17983;EAS_AF=0.001;AMR_AF=0.0029;AFR_AF=0.0038;EUR_AF=0.0179;SAS_AF=0.0225;AA=C|||;VT=SNP
9	36794413	rs2800246	C	T	100	PASS	AC=1820;AF=0.363419;AN=5008;NS=2504;DP=16904;EAS_AF=0.4792;AMR_AF=0.4697;AFR_AF=0.2405;EUR_AF=0.3529;SAS_AF=0.3456;AA=C|||;VT=SNP
9	36794530	rs2768621	T	C	100	PASS	AC=4196;AF=0.837859;AN=5008;NS=2504;DP=15167;EAS_AF=0.8433;AMR_AF=0.9049;AFR_AF=0.8427;EUR_AF=0.8489;SAS_AF=0.7669;AA=C|||;VT=SNP
9	36795319	rs7860067	T	C	100	PASS	AC=2274;AF=0.454073;AN=5008;NS=2504;DP=20052;EAS_AF=0.4821;AMR_AF=0.4193;AFR_AF=0.5076;EUR_AF=0.4245;SAS_AF=0.408;AA=C|||;VT=SNP
9	36795692	rs7874240	C	T	100	PASS	AC=2111;AF=0.421526;AN=5008;NS=2504;DP=23739;EAS_AF=0.5079;AMR_AF=0.4294;AFR_AF=0.2231;EUR_AF=0.506;SAS_AF=0.5082;AA=c|||;VT=SNP
9	36796719	rs117043124	A	G	100	PASS	AC=40;AF=0.00798722;AN=5008;NS=2504;DP=25778;EAS_AF=0;AMR_AF=0.013;AFR_AF=0.0008;EUR_AF=0.0179;SAS_AF=0.0123;AA=A|||;VT=SNP
9	36797286	rs12341052	G	A	100	PASS	AC=289;AF=0.0577077;AN=5008;NS=2504;DP=22448;EAS_AF=0.0278;AMR_AF=0.0346;AFR_AF=0.0938;EUR_AF=0.0388;SAS_AF=0.0757;AA=G|||;VT=SNP
9	36797328	rs7025013	G	T	100	PASS	AC=2145;AF=0.428315;AN=5008;NS=2504;DP=22941;EAS_AF=0.5149;AMR_AF=0.4294;AFR_AF=0.2458;EUR_AF=0.506;SAS_AF=0.5051;AA=G|||;VT=SNP
9	36797397	rs7025042	G	A	100	PASS	AC=2123;AF=0.423922;AN=5008;NS=2504;DP=23014;EAS_AF=0.5129;AMR_AF=0.4294;AFR_AF=0.2307;EUR_AF=0.506;SAS_AF=0.5051;AA=G|||;VT=SNP
9	36797430	rs7025156	G	C	100	PASS	AC=2148;AF=0.428914;AN=5008;NS=2504;DP=22806;EAS_AF=0.5159;AMR_AF=0.4294;AFR_AF=0.2474;EUR_AF=0.506;SAS_AF=0.5051;AA=G|||;VT=SNP
9	36797931	rs62545861	G	T	100	PASS	AC=24;AF=0.00479233;AN=5008;NS=2504;DP=19784;EAS_AF=0;AMR_AF=0.0086;AFR_AF=0;EUR_AF=0.0169;SAS_AF=0.001;AA=G|||;VT=SNP
9	36798025	rs13292929	C	T	100	PASS	AC=1144;AF=0.228435;AN=5008;NS=2504;DP=19646;EAS_AF=0.2192;AMR_AF=0.245;AFR_AF=0.1634;EUR_AF=0.2485;SAS_AF=0.2935;AA=C|||;VT=SNP
9	36798146	rs2768620	G	C	100	PASS	AC=2502;AF=0.499601;AN=5008;NS=2504;DP=19686;EAS_AF=0.5069;AMR_AF=0.4366;AFR_AF=0.4561;EUR_AF=0.501;SAS_AF=0.5941;AA=G|||;VT=SNP
9	36798742	rs10758401	G	A	100	PASS	AC=2110;AF=0.421326;AN=5008;NS=2504;DP=20438;EAS_AF=0.3552;AMR_AF=0.6037;AFR_AF=0.3306;EUR_AF=0.494;SAS_AF=0.408;AA=G|||;VT=SNP
9	36798785	rs61485533	G	A	100	PASS	AC=1497;AF=0.298922;AN=5008;NS=2504;DP=20527;EAS_AF=0.5784;AMR_AF=0.2147;AFR_AF=0.1785;EUR_AF=0.2346;SAS_AF=0.2996;AA=G|||;VT=SNP
9	36799334	rs74388305	T	C	100	PASS	AC=27;AF=0.00539137;AN=5008;NS=2504;DP=18064;EAS_AF=0;AMR_AF=0.0072;AFR_AF=0.0008;EUR_AF=0.0209;SAS_AF=0;AA=T|||;VT=SNP
9	36800786	rs2025841	G	T	100	PASS	AC=1103;AF=0.220248;AN=5008;NS=2504;DP=19326;EAS_AF=0.372;AMR_AF=0.2954;AFR_AF=0.143;EUR_AF=0.2107;SAS_AF=0.1247;AA=G|||;VT=SNP
9	36801146	rs2025840	A	T	100	PASS	AC=2847;AF=0.56849;AN=5008;NS=2504;DP=19577;EAS_AF=0.7034;AMR_AF=0.634;AFR_AF=0.4856;EUR_AF=0.5616;SAS_AF=0.502;AA=A|||;VT=SNP
9	36801459	rs79791727	C	T	100	PASS	AC=56;AF=0.0111821;AN=5008;NS=2504;DP=19031;EAS_AF=0;AMR_AF=0.0187;AFR_AF=0;EUR_AF=0.0239;SAS_AF=0.0194;AA=C|||;VT=SNP
9	36801557	rs75592094	C	T	100	PASS	AC=66;AF=0.0131789;AN=5008;NS=2504;DP=21580;EAS_AF=0;AMR_AF=0.0101;AFR_AF=0.0008;EUR_AF=0.0447;SAS_AF=0.0133;AA=C|||;VT=SNP
9	36801593	rs2851703	T	C	100	PASS	AC=3561;AF=0.711062;AN=5008;NS=2504;DP=21709;EAS_AF=0.7034;AMR_AF=0.7017;AFR_AF=0.8056;EUR_AF=0.665;SAS_AF=0.6452;AA=C|||;VT=SNP
9	36802263	rs80140886	A	C	100	PASS	AC=137;AF=0.0273562;AN=5008;NS=2504;DP=20029;EAS_AF=0.0139;AMR_AF=0.0202;AFR_AF=0.0015;EUR_AF=0.0497;SAS_AF=0.0583;AA=A|||;VT=SNP
9	36802626	rs12340833	G	T	100	PASS	AC=1193;AF=0.238219;AN=5008;NS=2504;DP=17765;EAS_AF=0.379;AMR_AF=0.304;AFR_AF=0.1815;EUR_AF=0.2117;SAS_AF=0.1503;AA=G|||;VT=SNP
9	36804155	rs77564994	G	T	100	PASS	AC=181;AF=0.0361422;AN=5008;NS=2504;DP=22068;EAS_AF=0.001;AMR_AF=0.0432;AFR_AF=0.0068;EUR_AF=0.1014;SAS_AF=0.0399;AA=A|||;VT=SNP
9	36804265	rs74411467	C	T	100	PASS	AC=171;AF=0.0341454;AN=5008;NS=2504;DP=21863;EAS_AF=0.001;AMR_AF=0.0418;AFR_AF=0.0061;EUR_AF=0.0944;SAS_AF=0.0389;AA=C|||;VT=SNP
9	36804773	rs62545864	C	T	100	PASS	AC=172;AF=0.034345;AN=5008;NS=2504;DP=20754;EAS_AF=0.001;AMR_AF=0.0418;AFR_AF=0.0061;EUR_AF=0.0954;SAS_AF=0.0389;AA=C|||;VT=SNP
9	36805087	rs78124906	A	C	100	PASS	AC=172;AF=0.034345;AN=5008;NS=2504;DP=22443;EAS_AF=0.001;AMR_AF=0.0418;AFR_AF=0.0061;EUR_AF=0.0954;SAS_AF=0.0389;AA=A|||;VT=SNP
9	36805173	rs117148883	C	T	100	PASS	AC=48;AF=0.00958466;AN=5008;NS=2504;DP=21589;EAS_AF=0;AMR_AF=0.0043;AFR_AF=0;EUR_AF=0.0298;SAS_AF=0.0153;AA=C|||;VT=SNP
9	36805725	rs2851702	C	T	100	PASS	AC=1843;AF=0.368011;AN=5008;NS=2504;DP=18218;EAS_AF=0.2956;AMR_AF=0.2795;AFR_AF=0.5446;EUR_AF=0.2406;SAS_AF=0.3978;AA=C|||;VT=SNP
9	36805824	rs2812320	C	G	100	PASS	AC=1844;AF=0.368211;AN=5008;NS=2504;DP=18126;EAS_AF=0.2956;AMR_AF=0.2795;AFR_AF=0.5446;EUR_AF=0.2406;SAS_AF=0.3988;AA=C|||;VT=SNP
9	36805874	rs2800257	G	T	100	PASS	AC=1833;AF=0.366014;AN=5008;NS=2504;DP=19619;EAS_AF=0.2956;AMR_AF=0.2781;AFR_AF=0.5393;EUR_AF=0.2406;SAS_AF=0.3957;AA=T|||;VT=SNP
9	36806356	rs4880015	A	T	100	PASS	AC=1210;AF=0.241613;AN=5008;NS=2504;DP=19454;EAS_AF=0.3006;AMR_AF=0.2536;AFR_AF=0.1415;EUR_AF=0.2406;SAS_AF=0.3088;AA=A|||;VT=SNP
9	36807208	rs143343874	G	A	100	PASS	AC=21;AF=0.00419329;AN=5008;NS=2504;DP=19917;EAS_AF=0;AMR_AF=0.0086;AFR_AF=0.0008;EUR_AF=0.0109;SAS_AF=0.0031;AA=G|||;VT=SNP
9	36807233	rs113662267	C	G	100	PASS	AC=162;AF=0.0323482;AN=5008;NS=2504;DP=19241;EAS_AF=0.002;AMR_AF=0.0403;AFR_AF=0.0053;EUR_AF=0.0795;SAS_AF=0.046;AA=C|||;VT=SNP
9	36807412	rs13294984	G	C	100	PASS	AC=824;AF=0.164537;AN=5008;NS=2504;DP=18814;EAS_AF=0.2639;AMR_AF=0.1686;AFR_AF=0.0877;EUR_AF=0.1809;SAS_AF=0.1462;AA=G|||;VT=SNP
9	36807499	rs111907068	A	G	100	PASS	AC=164;AF=0.0327476;AN=5008;NS=2504;DP=19594;EAS_AF=0.002;AMR_AF=0.0418;AFR_AF=0.0053;EUR_AF=0.0815;SAS_AF=0.045;AA=A|||;VT=SNP
9	36807695	rs10973084	C	T	100	PASS	AC=2050;AF=0.409345;AN=5008;NS=2504;DP=19489;EAS_AF=0.5714;AMR_AF=0.4308;AFR_AF=0.2428;EUR_AF=0.4264;SAS_AF=0.4346;AA=C|||;VT=SNP
9	36807815	rs77024017	G	A	100	PASS	AC=117;AF=0.0233626;AN=5008;NS=2504;DP=19918;EAS_AF=0;AMR_AF=0.0677;AFR_AF=0.003;EUR_AF=0.0527;SAS_AF=0.0133;AA=G|||;VT=SNP
9	36807942	rs10973085	C	T	100	PASS	AC=23;AF=0.00459265;AN=5008;NS=2504;DP=22630;EAS_AF=0.001;AMR_AF=0.0058;AFR_AF=0;EUR_AF=0.0159;SAS_AF=0.002;AA=C|||;VT=SNP
9	36808003	rs10814455	C	T	100	PASS	AC=1271;AF=0.253794;AN=5008;NS=2504;DP=20784;EAS_AF=0.3115;AMR_AF=0.2637;AFR_AF=0.177;EUR_AF=0.2475;SAS_AF=0.2975;AA=C|||;VT=SNP
9	36808379	rs10814456	C	T	100	PASS	AC=1378;AF=0.27516;AN=5008;NS=2504;DP=18352;EAS_AF=0.3115;AMR_AF=0.2666;AFR_AF=0.2557;EUR_AF=0.2485;SAS_AF=0.2975;AA=C|||;VT=SNP
9	36808534	rs72733492	A	C	100	PASS	AC=33;AF=0.00658946;AN=5008;NS=2504;DP=19437;EAS_AF=0.001;AMR_AF=0.013;AFR_AF=0;EUR_AF=0.0199;SAS_AF=0.0031;AA=A|||;VT=SNP
9	36808623	rs116974449	G	A	100	PASS	AC=66;AF=0.0131789;AN=5008;NS=2504;DP=18551;EAS_AF=0.002;AMR_AF=0.0086;AFR_AF=0.0008;EUR_AF=0.0288;SAS_AF=0.0286;AA=G|||;VT=SNP
9	36809254	rs112380152	T	A	100	PASS	AC=165;AF=0.0329473;AN=5008;NS=2504;DP=22683;EAS_AF=0.002;AMR_AF=0.0418;AFR_AF=0.0053;EUR_AF=0.0815;SAS_AF=0.046;AA=T|||;VT=SNP
9	36809430	rs11793799	G	C	100	PASS	AC=803;AF=0.160343;AN=5008;NS=2504;DP=20852;EAS_AF=0.2639;AMR_AF=0.1643;AFR_AF=0.0847;EUR_AF=0.1779;SAS_AF=0.135;AA=G|||;VT=SNP
9	36809506	rs6476581	C	G	100	PASS	AC=1500;AF=0.299521;AN=5008;NS=2504;DP=20390;EAS_AF=0.3155;AMR_AF=0.2795;AFR_AF=0.3359;EUR_AF=0.2505;SAS_AF=0.2986;AA=C|||;VT=SNP
9	36809551	rs1327501	G	A	100	PASS	AC=2380;AF=0.47524;AN=5008;NS=2504;DP=20535;EAS_AF=0.4187;AMR_AF=0.5043;AFR_AF=0.4728;EUR_AF=0.4881;SAS_AF=0.5031;AA=G|||;VT=SNP
9	36809712	rs2851701	G	A	100	PASS	AC=3504;AF=0.699681;AN=5008;NS=2504;DP=21559;EAS_AF=0.5833;AMR_AF=0.7248;AFR_AF=0.7753;EUR_AF=0.7505;SAS_AF=0.6472;AA=A|||;VT=SNP
9	36809882	rs55658574	T	C	100	PASS	AC=101;AF=0.0201677;AN=5008;NS=2504;DP=22453;EAS_AF=0.002;AMR_AF=0.0187;AFR_AF=0.0015;EUR_AF=0.0348;SAS_AF=0.0501;AA=t|||;VT=SNP
9	36810014	rs10973086	C	T	100	PASS	AC=30;AF=0.00599042;AN=5008;NS=2504;DP=21761;EAS_AF=0;AMR_AF=0.0144;AFR_AF=0;EUR_AF=0.0179;SAS_AF=0.002;AA=C|||;VT=SNP
9	36810293	rs57513714	C	T	100	PASS	AC=165;AF=0.0329473;AN=5008;NS=2504;DP=20822;EAS_AF=0.002;AMR_AF=0.0418;AFR_AF=0.0053;EUR_AF=0.0805;SAS_AF=0.047;AA=C|||;VT=SNP
9	36810552	rs10814457	G	A	100	PASS	AC=1261;AF=0.251797;AN=5008;NS=2504;DP=21000;EAS_AF=0.3165;AMR_AF=0.2637;AFR_AF=0.1641;EUR_AF=0.2495;SAS_AF=0.2975;AA=G|||;VT=SNP
9	36810811	rs2800254	C	T	100	PASS	AC=3362;AF=0.671326;AN=5008;NS=2504;DP=18767;EAS_AF=0.5794;AMR_AF=0.7161;AFR_AF=0.677;EUR_AF=0.7495;SAS_AF=0.6462;AA=T|||;VT=SNP
9	36811518	rs111609259	G	A	100	PASS	AC=169;AF=0.033746;AN=5008;NS=2504;DP=16497;EAS_AF=0.002;AMR_AF=0.0418;AFR_AF=0.0053;EUR_AF=0.0805;SAS_AF=0.0511;AA=G|||;VT=SNP
9	36811685	rs113063816	C	T	100	PASS	AC=169;AF=0.033746;AN=5008;NS=2504;DP=14452;EAS_AF=0.002;AMR_AF=0.0418;AFR_AF=0.0053;EUR_AF=0.0805;SAS_AF=0.0511;AA=C|||;VT=SNP
9	36812517	rs7850874	C	T	100	PASS	AC=632;AF=0.126198;AN=5008;NS=2504;DP=20542;EAS_AF=0.1647;AMR_AF=0.1542;AFR_AF=0.0855;EUR_AF=0.163;SAS_AF=0.0838;AA=C|||;VT=SNP
9	36813280	rs111294515	A	G	100	PASS	AC=255;AF=0.0509185;AN=5008;NS=2504;DP=19081;EAS_AF=0.002;AMR_AF=0.0519;AFR_AF=0.0643;EUR_AF=0.0815;SAS_AF=0.0511;AA=A|||;VT=SNP
9	36813929	rs112059264	T	A	100	PASS	AC=164;AF=0.0327476;AN=5008;NS=2504;DP=18225;EAS_AF=0.002;AMR_AF=0.0418;AFR_AF=0.0053;EUR_AF=0.0805;SAS_AF=0.046;AA=T|||;VT=SNP
9	36814330	rs12685458	T	C	100	PASS	AC=873;AF=0.174321;AN=5008;NS=2504;DP=18955;EAS_AF=0.3046;AMR_AF=0.17;AFR_AF=0.0893;EUR_AF=0.1819;SAS_AF=0.1503;AA=T|||;VT=SNP
9	36814647	rs1176844	C	T	100	PASS	AC=2365;AF=0.472244;AN=5008;NS=2504;DP=18632;EAS_AF=0.4067;AMR_AF=0.4986;AFR_AF=0.4781;EUR_AF=0.4881;SAS_AF=0.4969;AA=C|||;VT=SNP
9	36814888	rs1176843	A	C	100	PASS	AC=2410;AF=0.48123;AN=5008;NS=2504;DP=7043;EAS_AF=0.4365;AMR_AF=0.5;AFR_AF=0.4781;EUR_AF=0.4901;SAS_AF=0.5092;AA=A|||;VT=SNP
9	36815056	rs1176842	T	C	100	PASS	AC=2413;AF=0.481829;AN=5008;NS=2504;DP=19608;EAS_AF=0.4355;AMR_AF=0.5;AFR_AF=0.4811;EUR_AF=0.4901;SAS_AF=0.5092;AA=T|||;VT=SNP
9	36815369	rs11791352	G	A	100	PASS	AC=676;AF=0.134984;AN=5008;NS=2504;DP=13531;EAS_AF=0.1637;AMR_AF=0.1585;AFR_AF=0.1172;EUR_AF=0.169;SAS_AF=0.0777;AA=G|||;VT=SNP
9	36815554	rs4878660	G	A	100	PASS	AC=1608;AF=0.321086;AN=5008;NS=2504;DP=15205;EAS_AF=0.3899;AMR_AF=0.3141;AFR_AF=0.1974;EUR_AF=0.332;SAS_AF=0.411;AA=G|||;VT=SNP
9	36815627	rs11791373	C	T	100	PASS	AC=690;AF=0.13778;AN=5008;NS=2504;DP=14399;EAS_AF=0.1637;AMR_AF=0.1628;AFR_AF=0.1195;EUR_AF=0.1769;SAS_AF=0.0777;AA=C|||;VT=SNP
9	36816304	rs13287341	A	G	100	PASS	AC=1493;AF=0.298123;AN=5008;NS=2504;DP=20368;EAS_AF=0.4216;AMR_AF=0.2781;AFR_AF=0.1989;EUR_AF=0.2584;SAS_AF=0.3599;AA=A|||;VT=SNP
9	36816714	rs2800256	T	G	100	PASS	AC=3239;AF=0.646765;AN=5008;NS=2504;DP=17239;EAS_AF=0.6845;AMR_AF=0.6729;AFR_AF=0.59;EUR_AF=0.668;SAS_AF=0.6442;AA=T|||;VT=SNP
9	36816919	rs77466616	G	A	100	PASS	AC=162;AF=0.0323482;AN=5008;NS=2504;DP=18716;EAS_AF=0.002;AMR_AF=0.0418;AFR_AF=0.0053;EUR_AF=0.0795;SAS_AF=0.045;AA=G|||;VT=SNP
9	36817147	rs111714870	G	A	100	PASS	AC=177;AF=0.0353435;AN=5008;NS=2504;DP=16007;EAS_AF=0.002;AMR_AF=0.0418;AFR_AF=0.0091;EUR_AF=0.0815;SAS_AF=0.0532;AA=G|||;VT=SNP
9	36817409	rs2381584	G	A	100	PASS	AC=1948;AF=0.388978;AN=5008;NS=2504;DP=18063;EAS_AF=0.5357;AMR_AF=0.3977;AFR_AF=0.2103;EUR_AF=0.3926;SAS_AF=0.4693;AA=g|||;VT=SNP
9	36817547	rs80151685	G	A	100	PASS	AC=131;AF=0.0261581;AN=5008;NS=2504;DP=17723;EAS_AF=0.0149;AMR_AF=0.0216;AFR_AF=0.0015;EUR_AF=0.0596;SAS_AF=0.0399;AA=G|||;VT=SNP
9	36818168	rs150544123	G	C	100	PASS	AC=30;AF=0.00599042;AN=5008;NS=2504;DP=16580;EAS_AF=0;AMR_AF=0.0058;AFR_AF=0.0008;EUR_AF=0.0149;SAS_AF=0.0102;AA=g|||;VT=SNP
9	36818695	rs76378991	A	G	100	PASS	AC=114;AF=0.0227636;AN=5008;NS=2504;DP=13025;EAS_AF=0.002;AMR_AF=0.0274;AFR_AF=0.0045;EUR_AF=0.0716;SAS_AF=0.0153;AA=a|||;VT=SNP
9	36818932	rs189253861	G	A	100	PASS	AC=20;AF=0.00399361;AN=5008;NS=2504;DP=13561;EAS_AF=0;AMR_AF=0.0029;AFR_AF=0;EUR_AF=0.0179;SAS_AF=0;AA=g|||;VT=SNP
9	36819706	rs2851696	C	T	100	PASS	AC=3349;AF=0.66873;AN=5008;NS=2504;DP=19091;EAS_AF=0.8383;AMR_AF=0.7349;AFR_AF=0.525;EUR_AF=0.6382;SAS_AF=0.6728;AA=T|||;VT=SNP
```
