## Supplementary material for "Characterization of shared and ancestry-specific signals driving complex traits using multi-ancestry fine-mapping": mesusieoutput

```
                 eur          afr      eur_afr
   [1,] 0.0002030600 0.0002095961 6.703639e-05
   [2,] 0.0002023301 0.0002096094 6.673409e-05
   [3,] 0.0002129169 0.0002097980 7.089157e-05
   [4,] 0.0001813982 0.0002097208 6.078003e-05
   [5,] 0.0001787565 0.0002097108 5.934189e-05
   [6,] 0.0001782077 0.0002097093 5.917665e-05
   [7,] 0.0002022077 0.0002095572 6.720274e-05
   [8,] 0.0001805276 0.0002097110 5.989066e-05
   [9,] 0.0002140267 0.0002097860 7.106467e-05
  [10,] 0.0001815257 0.0002098370 5.997655e-05
  [11,] 0.0001798549 0.0002097113 5.968037e-05
  [12,] 0.0002141076 0.0002097979 7.134202e-05
  [13,] 0.0001846688 0.0002097484 6.173528e-05
  [14,] 0.0001809553 0.0002097199 6.019305e-05
  [15,] 0.0002127382 0.0002097819 7.078734e-05
  [16,] 0.0001801298 0.0002097093 5.977225e-05
  [17,] 0.0002034140 0.0002095617 6.750249e-05
  [18,] 0.0001833637 0.0002096140 6.127252e-05
  [19,] 0.0002077952 0.0002097842 6.905828e-05
  [20,] 0.0002088987 0.0002097836 6.943368e-05
  [21,] 0.0001840931 0.0002097384 6.144324e-05
  [22,] 0.0001841808 0.0002097363 6.146453e-05
  [23,] 0.0001845732 0.0002097389 6.161344e-05
  [24,] 0.0001844761 0.0002097420 6.159328e-05
  [25,] 0.0001829565 0.0002097840 6.109318e-05
  [26,] 0.0001731480 0.0002096059 5.763553e-05
  [27,] 0.0001844332 0.0002098088 6.151277e-05
  [28,] 0.0002085077 0.0002096300 6.862619e-05
  [29,] 0.0001831009 0.0002097296 6.116050e-05
  [30,] 0.0001856223 0.0002095945 6.153818e-05
  [31,] 0.0001850636 0.0002097248 6.158121e-05
  [32,] 0.0002139771 0.0002095915 7.063732e-05
  [33,] 0.0001817835 0.0002097347 6.042349e-05
  [34,] 0.0001825754 0.0002097784 6.089862e-05
  [35,] 0.0002110632 0.0002096286 6.944176e-05
  [36,] 0.0002059307 0.0002096142 6.887287e-05
  [37,] 0.0002140291 0.0002095618 7.122141e-05
  [38,] 0.0002174296 0.0002095558 7.261995e-05
  [39,] 0.0002130002 0.0002096301 7.004410e-05
  [40,] 0.0002111640 0.0002096177 6.954672e-05
  [41,] 0.0002103277 0.0002097448 7.118763e-05
  [42,] 0.0002428632 0.0002098535 8.197413e-05
  [43,] 0.0002301779 0.0002098498 7.742779e-05
  [44,] 0.0002040813 0.0002099656 6.831968e-05
  [45,] 0.0001805519 0.0002098971 5.997673e-05
  [46,] 0.0001975956 0.0002095520 6.573894e-05
  [47,] 0.0002189650 0.0002098740 7.525800e-05
  [48,] 0.0001838089 0.0002097474 6.107069e-05
  [49,] 0.0001828214 0.0002097372 6.079477e-05
  [50,] 0.0001832835 0.0002097468 6.091507e-05
  [51,] 0.0002283744 0.0002095942 7.572756e-05
  [52,] 0.0002033018 0.0002100271 6.771525e-05
  [53,] 0.0002376280 0.0002097776 7.891109e-05
  [54,] 0.0002419494 0.0002095804 7.997079e-05
  [55,] 0.0001820667 0.0002097678 6.038800e-05
  [56,] 0.0002554009 0.0002096281 8.371046e-05
  [57,] 0.0002117142 0.0002095506 7.045656e-05
  [58,] 0.0001848829 0.0002097734 6.134511e-05
  [59,] 0.0002587657 0.0002096681 8.418292e-05
  [60,] 0.0002480279 0.0002096667 8.081241e-05
  [61,] 0.0002351462 0.0002096725 7.672617e-05
  [62,] 0.0002386876 0.0002096503 7.966977e-05
  [63,] 0.0002333586 0.0002097263 7.652292e-05
  [64,] 0.0002051441 0.0002098002 6.829276e-05
  [65,] 0.0002070964 0.0002098040 6.937490e-05
  [66,] 0.0002269470 0.0002097590 7.530043e-05
  [67,] 0.0002264043 0.0002101132 7.224256e-05
  [68,] 0.0002186505 0.0002097420 7.227874e-05
  [69,] 0.0002056753 0.0002097529 6.782924e-05
  [70,] 0.0002052109 0.0002098216 6.878342e-05
  [71,] 0.0002039931 0.0002098275 6.819565e-05
  [72,] 0.0002238334 0.0002098016 7.348119e-05
  [73,] 0.0002325724 0.0002097852 7.696459e-05
  [74,] 0.0002626036 0.0002098218 8.455085e-05
  [75,] 0.0001990882 0.0002097988 6.656871e-05
  [76,] 0.0001881123 0.0002098349 6.265421e-05
  [77,] 0.0001942721 0.0002098439 6.425386e-05
  [78,] 0.0001889837 0.0002098799 6.187147e-05
  [79,] 0.0002170512 0.0002098417 7.064701e-05
  [80,] 0.0002330889 0.0002097860 7.845432e-05
  [81,] 0.0002015010 0.0002096008 6.664110e-05
  [82,] 0.0001931940 0.0002098464 6.312727e-05
  [83,] 0.0001998774 0.0002095926 6.620278e-05
  [84,] 0.0001865590 0.0002096266 6.213400e-05
  [85,] 0.0001884417 0.0002096406 6.294789e-05
  [86,] 0.0001886706 0.0002096256 6.305872e-05
  [87,] 0.0001976438 0.0002095636 6.578384e-05
  [88,] 0.0002105075 0.0002098339 7.044811e-05
  [89,] 0.0002136489 0.0002095922 7.071022e-05
  [90,] 0.0002263871 0.0002096592 7.506416e-05
  [91,] 0.0002160412 0.0002097230 7.049527e-05
  [92,] 0.0002314325 0.0002097101 7.788733e-05
  [93,] 0.0001893571 0.0002096827 6.233246e-05
  [94,] 0.0001890514 0.0002099394 6.348407e-05
  [95,] 0.0002414479 0.0002099698 7.711407e-05
  [96,] 0.0002276164 0.0002097239 7.570961e-05
  [97,] 0.0002291229 0.0002098653 7.730616e-05
  [98,] 0.0002284927 0.0002097046 7.627015e-05
  [99,] 0.0002234385 0.0002097043 7.446479e-05
 [100,] 0.0002183668 0.0002098727 7.387640e-05
 [101,] 0.0001944310 0.0002097333 6.374596e-05
 [102,] 0.0001947261 0.0002096267 6.449836e-05
 [103,] 0.0001993477 0.0002096322 6.595364e-05
 [104,] 0.0001962949 0.0002096341 6.495671e-05
 [105,] 0.0001879065 0.0002100091 6.297983e-05
 [106,] 0.0002149401 0.0002097971 7.089390e-05
 [107,] 0.0002175558 0.0002098836 7.365925e-05
 [108,] 0.0001761800 0.0002095768 5.881354e-05
 [109,] 0.0001941210 0.0002097490 6.361298e-05
 [110,] 0.0002193667 0.0002098465 7.406654e-05
 [111,] 0.0001794019 0.0002101743 6.080027e-05
 [112,] 0.0001853178 0.0002099714 6.195325e-05
 [113,] 0.0001745938 0.0002095756 5.824371e-05
 [114,] 0.0001811163 0.0002102079 5.926832e-05
 [115,] 0.0002130141 0.0002098776 7.200852e-05
 [116,] 0.0001831807 0.0002101158 6.227849e-05
 [117,] 0.0002199460 0.0002098678 7.441728e-05
 [118,] 0.0001875376 0.0002099919 6.278418e-05
 [119,] 0.0002193306 0.0002098668 7.419259e-05
 [120,] 0.0001951809 0.0002098179 6.377329e-05
 [121,] 0.0001804570 0.0002100958 6.104369e-05
 [122,] 0.0001849644 0.0002099124 6.176901e-05
 [123,] 0.0001740619 0.0002095908 5.808331e-05
 [124,] 0.0002199693 0.0002098650 7.440780e-05
 [125,] 0.0002184172 0.0002098539 7.377815e-05
 [126,] 0.0002081900 0.0002097486 6.902912e-05
 [127,] 0.0002076390 0.0002098473 6.877657e-05
 [128,] 0.0001964232 0.0002099062 6.557169e-05
 [129,] 0.0002222556 0.0002098228 7.598838e-05
 [130,] 0.0002671772 0.0002100893 8.431095e-05
 [131,] 0.0002178226 0.0002098640 7.364155e-05
 [132,] 0.0001848799 0.0002099358 6.171856e-05
 [133,] 0.0002649907 0.0002100680 8.375281e-05
 [134,] 0.0002226962 0.0002098428 7.520720e-05
 [135,] 0.0002198386 0.0002098488 7.424465e-05
 [136,] 0.0001936096 0.0002095668 6.464361e-05
 [137,] 0.0002536501 0.0002097254 8.213103e-05
 [138,] 0.0001771832 0.0002095588 5.891508e-05
 [139,] 0.0001759765 0.0002095526 5.857604e-05
 [140,] 0.0001766093 0.0002106751 5.997021e-05
 [141,] 0.0001837051 0.0002104615 6.283630e-05
 [142,] 0.0001770506 0.0002095591 5.886932e-05
 [143,] 0.0001769400 0.0002095582 5.883904e-05
 [144,] 0.0001775099 0.0002095558 5.903931e-05
 [145,] 0.0002183592 0.0002098304 7.358810e-05
 [146,] 0.0001776956 0.0002095558 5.910082e-05
 [147,] 0.0001774341 0.0002104692 6.016799e-05
 [148,] 0.0001769847 0.0002095582 5.885341e-05
 [149,] 0.0001772622 0.0002095576 5.894706e-05
 [150,] 0.0001769475 0.0002095568 5.884998e-05
 [151,] 0.0001770296 0.0002095968 5.873703e-05
 [152,] 0.0002161243 0.0002098709 7.307367e-05
 [153,] 0.0002071750 0.0002099320 7.065007e-05
 [154,] 0.0002081952 0.0002099343 7.104623e-05
 [155,] 0.0002198183 0.0002098716 7.411067e-05
 [156,] 0.0002075964 0.0002099245 7.079041e-05
 [157,] 0.0002178024 0.0002098670 7.365163e-05
 [158,] 0.0002072788 0.0002099322 7.069030e-05
 [159,] 0.0001982705 0.0002099011 6.621147e-05
 [160,] 0.0002092891 0.0002097882 7.095007e-05
 [161,] 0.0002069780 0.0002098882 7.045669e-05
 [162,] 0.0002088021 0.0002098977 7.117277e-05
 [163,] 0.0002195604 0.0002098503 7.416740e-05
 [164,] 0.0002168323 0.0002098663 7.330464e-05
 [165,] 0.0002097099 0.0002097745 7.105038e-05
 [166,] 0.0002075291 0.0002097547 7.017815e-05
 [167,] 0.0002114226 0.0002097905 7.173577e-05
 [168,] 0.0002184616 0.0002098564 7.381779e-05
 [169,] 0.0002077202 0.0002097539 7.024500e-05
 [170,] 0.0002184451 0.0002098564 7.381183e-05
 [171,] 0.0002086438 0.0002097475 6.986733e-05
 [172,] 0.0002106707 0.0002097775 7.141078e-05
 [173,] 0.0002083882 0.0002097772 7.057647e-05
 [174,] 0.0002060229 0.0002098926 7.010606e-05
 [175,] 0.0002093805 0.0002097814 7.095708e-05
 [176,] 0.0002168338 0.0002098644 7.328907e-05
 [177,] 0.0002162838 0.0002098597 7.306870e-05
 [178,] 0.0002077841 0.0002098336 6.924200e-05
 [179,] 0.0001838681 0.0002109790 6.344428e-05
 [180,] 0.0002099590 0.0002097465 7.030505e-05
 [181,] 0.0001937545 0.0002098426 6.440364e-05
 [182,] 0.0002088047 0.0002099075 7.120196e-05
 [183,] 0.0002070605 0.0002098863 7.048285e-05
 [184,] 0.0002105665 0.0002099095 7.187266e-05
 [185,] 0.0002170039 0.0002098512 7.326916e-05
 [186,] 0.0002068977 0.0002098595 7.034399e-05
 [187,] 0.0002060242 0.0002098880 7.009382e-05
 [188,] 0.0002074808 0.0002098935 7.066260e-05
 [189,] 0.0002165631 0.0002098405 7.304004e-05
 [190,] 0.0002148752 0.0002098539 7.253128e-05
 [191,] 0.0002078455 0.0002099045 7.082934e-05
 [192,] 0.0002054603 0.0002098779 6.985342e-05
 [193,] 0.0002096470 0.0002098916 7.147188e-05
 [194,] 0.0002069395 0.0002098878 7.044098e-05
 [195,] 0.0002210292 0.0002098891 7.475415e-05
 [196,] 0.0002080345 0.0002099057 7.090478e-05
 [197,] 0.0001824643 0.0002109613 6.280086e-05
 [198,] 0.0002180580 0.0002098534 7.365532e-05
 [199,] 0.0002127910 0.0002098659 7.196448e-05
 [200,] 0.0001842274 0.0002100839 6.253541e-05
 [201,] 0.0002068860 0.0002099164 7.049697e-05
 [202,] 0.0002076923 0.0002099305 7.084276e-05
 [203,] 0.0002195035 0.0002098573 7.418749e-05
 [204,] 0.0002151209 0.0002103566 7.453801e-05
 [205,] 0.0002059178 0.0002098925 7.006585e-05
 [206,] 0.0002057048 0.0002098869 6.997074e-05
 [207,] 0.0002086725 0.0002099092 7.115670e-05
 [208,] 0.0002070397 0.0002097341 6.897675e-05
 [209,] 0.0001909237 0.0002098516 6.394574e-05
 [210,] 0.0002068260 0.0002098991 7.042954e-05
 [211,] 0.0002093747 0.0002099037 7.140684e-05
 [212,] 0.0002161090 0.0002098610 7.301212e-05
 [213,] 0.0002072863 0.0002097790 7.027444e-05
 [214,] 0.0002060987 0.0002098838 7.011122e-05
 [215,] 0.0002063584 0.0002099026 7.026118e-05
 [216,] 0.0002187177 0.0002098596 7.392892e-05
 [217,] 0.0002052706 0.0002098729 6.976855e-05
 [218,] 0.0002053681 0.0002097856 6.842733e-05
 [219,] 0.0002085286 0.0002099166 7.112378e-05
 [220,] 0.0002062956 0.0002099038 7.023900e-05
 [221,] 0.0002081233 0.0002099117 7.095563e-05
 [222,] 0.0001985021 0.0002098997 6.630520e-05
 [223,] 0.0002353248 0.0002098208 7.849998e-05
 [224,] 0.0002084782 0.0002099146 7.109861e-05
 [225,] 0.0002073838 0.0002099151 7.068389e-05
 [226,] 0.0002074994 0.0002099008 7.069016e-05
 [227,] 0.0002076094 0.0002099017 7.073212e-05
 [228,] 0.0002075416 0.0002099058 7.071765e-05
 [229,] 0.0002083468 0.0002099054 7.102215e-05
 [230,] 0.0002071066 0.0002099126 7.057083e-05
 [231,] 0.0002091843 0.0002098971 7.131275e-05
 [232,] 0.0001973031 0.0002098383 6.533696e-05
 [233,] 0.0002079406 0.0002099181 7.090390e-05
 [234,] 0.0002074719 0.0002099127 7.071060e-05
 [235,] 0.0002082149 0.0002099186 7.100990e-05
 [236,] 0.0001807775 0.0002105822 6.177302e-05
 [237,] 0.0002088388 0.0002099131 7.123142e-05
 [238,] 0.0002063415 0.0002099140 7.028597e-05
 [239,] 0.0002069583 0.0002098637 6.886851e-05
 [240,] 0.0002166299 0.0002104579 7.536556e-05
 [241,] 0.0002204408 0.0002098586 7.453111e-05
 [242,] 0.0002578516 0.0002099400 8.249816e-05
 [243,] 0.0002130529 0.0002096444 7.093571e-05
 [244,] 0.0002177311 0.0002098661 7.362114e-05
 [245,] 0.0002055981 0.0002098706 6.988554e-05
 [246,] 0.0002193037 0.0002098513 7.408057e-05
 [247,] 0.0002190074 0.0002098614 7.403891e-05
 [248,] 0.0002110740 0.0002097245 7.017468e-05
 [249,] 0.0002091438 0.0002097816 7.091417e-05
 [250,] 0.0002101966 0.0002098155 7.140926e-05
 [251,] 0.0002082090 0.0002098484 7.079351e-05
 [252,] 0.0002086432 0.0002098869 7.108018e-05
 [253,] 0.0002070560 0.0002099166 7.056212e-05
 [254,] 0.0002045900 0.0002099020 6.958687e-05
 [255,] 0.0002108484 0.0002098592 7.181465e-05
 [256,] 0.0002097038 0.0002103630 7.241509e-05
 [257,] 0.0002096846 0.0002099002 7.151282e-05
 [258,] 0.0002078741 0.0002098878 7.079174e-05
 [259,] 0.0002077993 0.0002098749 7.072778e-05
 [260,] 0.0002097994 0.0002098655 7.144939e-05
 [261,] 0.0002051204 0.0002098602 6.967646e-05
 [262,] 0.0002182722 0.0002098723 7.357347e-05
 [263,] 0.0002093907 0.0002103080 7.217660e-05
 [264,] 0.0002055653 0.0002099059 6.996845e-05
 [265,] 0.0002045361 0.0002098136 6.932669e-05
 [266,] 0.0002068431 0.0002098133 7.018062e-05
 [267,] 0.0002086831 0.0002098700 7.104722e-05
 [268,] 0.0002160745 0.0002098741 7.309449e-05
 [269,] 0.0001833349 0.0002109542 6.318207e-05
 [270,] 0.0001832825 0.0002109621 6.316588e-05
 [271,] 0.0002047162 0.0002098342 6.945512e-05
 [272,] 0.0002157848 0.0002098576 7.288002e-05
 [273,] 0.0002229836 0.0002098945 7.548234e-05
 [274,] 0.0002030886 0.0002098575 6.890799e-05
 [275,] 0.0001984036 0.0002098999 6.626647e-05
 [276,] 0.0002193489 0.0002098613 7.416327e-05
 [277,] 0.0002058209 0.0002098823 7.000042e-05
 [278,] 0.0002068723 0.0002097622 6.994341e-05
 [279,] 0.0002185868 0.0002098641 7.391218e-05
 [280,] 0.0002190595 0.0002098621 7.406682e-05
 [281,] 0.0002034513 0.0002098623 6.905764e-05
 [282,] 0.0002046428 0.0002098358 6.943244e-05
 [283,] 0.0002048471 0.0002098704 6.960437e-05
 [284,] 0.0002079087 0.0002097365 6.942709e-05
 [285,] 0.0002045451 0.0002098585 6.945972e-05
 [286,] 0.0002204754 0.0002098626 7.457023e-05
 [287,] 0.0002045819 0.0002098989 6.958034e-05
 [288,] 0.0002196470 0.0002098574 7.424311e-05
 [289,] 0.0002193010 0.0002098609 7.413966e-05
 [290,] 0.0002038526 0.0002098641 6.911772e-05
 [291,] 0.0002079295 0.0002098833 7.070148e-05
 [292,] 0.0002032978 0.0002097266 6.772309e-05
 [293,] 0.0001768676 0.0002098435 5.842060e-05
 [294,] 0.0002063074 0.0002098772 7.007195e-05
 [295,] 0.0002117867 0.0002098993 7.219044e-05
 [296,] 0.0001780290 0.0002100222 6.008810e-05
 [297,] 0.0002248838 0.0002096497 7.491155e-05
 [298,] 0.0002065767 0.0002103583 7.115115e-05
 [299,] 0.0002079895 0.0002103793 7.176682e-05
 [300,] 0.0002072694 0.0002103716 7.145893e-05
 [301,] 0.0001984160 0.0002098384 6.592337e-05
 [302,] 0.0002066977 0.0002103587 7.119946e-05
 [303,] 0.0002118068 0.0002098431 7.134582e-05
 [304,] 0.0002075442 0.0002103239 7.147979e-05
 [305,] 0.0002078212 0.0002103324 7.160894e-05
 [306,] 0.0002150375 0.0002098417 7.247486e-05
 [307,] 0.0002130903 0.0002098425 7.179613e-05
 [308,] 0.0002082559 0.0002103517 7.182519e-05
 [309,] 0.0002055512 0.0002097916 6.706658e-05
 [310,] 0.0002126990 0.0002098421 7.165503e-05
 [311,] 0.0002076662 0.0002099321 7.071722e-05
 [312,] 0.0002088307 0.0002103213 7.199753e-05
 [313,] 0.0002091260 0.0002103182 7.210996e-05
 [314,] 0.0001896813 0.0002098345 6.332082e-05
 [315,] 0.0002142743 0.0002098430 7.221551e-05
 [316,] 0.0002103409 0.0002101291 7.213821e-05
 [317,] 0.0002216456 0.0002098704 7.480309e-05
 [318,] 0.0002091482 0.0002098997 7.119958e-05
 [319,] 0.0002088591 0.0002098111 6.966013e-05
 [320,] 0.0002073687 0.0002099041 6.931619e-05
 [321,] 0.0002055096 0.0002100578 7.010185e-05
 [322,] 0.0002315544 0.0002098195 7.607598e-05
 [323,] 0.0002131300 0.0002098326 7.011017e-05
 [324,] 0.0002877280 0.0002097157 9.298160e-05
 [325,] 0.0002130247 0.0002097925 7.121510e-05
 [326,] 0.0001897682 0.0002098284 6.331972e-05
 [327,] 0.0002158552 0.0002097990 7.224791e-05
 [328,] 0.0002085786 0.0002098115 6.956758e-05
 [329,] 0.0002072004 0.0002097562 6.918837e-05
 [330,] 0.0002072050 0.0002097577 6.919195e-05
 [331,] 0.0002073866 0.0002097620 6.928498e-05
 [332,] 0.0002087980 0.0002098929 6.983736e-05
 [333,] 0.0002071874 0.0002100054 6.923523e-05
 [334,] 0.0002086843 0.0002098102 6.959934e-05
 [335,] 0.0002087775 0.0002098105 6.963594e-05
 [336,] 0.0002089732 0.0002095771 6.906944e-05
 [337,] 0.0002256849 0.0002098163 7.557990e-05
 [338,] 0.0002221239 0.0002096527 7.413873e-05
 [339,] 0.0002086740 0.0002098117 6.960222e-05
 [340,] 0.0002116321 0.0002098614 7.072839e-05
 [341,] 0.0002115790 0.0002098586 7.069536e-05
 [342,] 0.0002114937 0.0002098032 7.076434e-05
 [343,] 0.0002119413 0.0002098624 7.084342e-05
 [344,] 0.0002756448 0.0002095890 9.119659e-05
 [345,] 0.0002084700 0.0002097120 6.943860e-05
 [346,] 0.0002178708 0.0002097919 7.290103e-05
 [347,] 0.0002103557 0.0002098775 7.059971e-05
 [348,] 0.0001885488 0.0002098291 6.289473e-05
 [349,] 0.0002118102 0.0002098711 7.083796e-05
 [350,] 0.0002119438 0.0002098624 7.084412e-05
 [351,] 0.0002204886 0.0002097582 7.398291e-05
 [352,] 0.0002100125 0.0002098570 7.012160e-05
 [353,] 0.0002129922 0.0002098314 7.081930e-05
 [354,] 0.0002130675 0.0002096181 7.097812e-05
 [355,] 0.0002132059 0.0002098296 7.096340e-05
 [356,] 0.0002073186 0.0002097821 6.906422e-05
 [357,] 0.0002116869 0.0002098202 7.042287e-05
 [358,] 0.0002065201 0.0002097616 6.864178e-05
 [359,] 0.0002070409 0.0002098300 6.892250e-05
 [360,] 0.0002107746 0.0002098480 7.034311e-05
 [361,] 0.0002075470 0.0002097822 6.914361e-05
 [362,] 0.0002073950 0.0002097849 6.906263e-05
 [363,] 0.0002085849 0.0002098297 6.943958e-05
 [364,] 0.0002123549 0.0002098202 7.074003e-05
 [365,] 0.0002105276 0.0002098497 7.026805e-05
 [366,] 0.0002078349 0.0002097971 6.932240e-05
 [367,] 0.0002075663 0.0002097860 6.910586e-05
 [368,] 0.0001818184 0.0002095687 6.054896e-05
 [369,] 0.0002120687 0.0002098227 7.058920e-05
 [370,] 0.0002084741 0.0002098336 6.956814e-05
 [371,] 0.0002130298 0.0002098320 7.127261e-05
 [372,] 0.0002138893 0.0002098320 7.157370e-05
 [373,] 0.0002241100 0.0002097830 7.607255e-05
 [374,] 0.0001797732 0.0002095761 5.997725e-05
 [375,] 0.0002100314 0.0002098449 7.005843e-05
 [376,] 0.0002084342 0.0002097974 6.964538e-05
 [377,] 0.0002084800 0.0002097953 6.965003e-05
 [378,] 0.0002286271 0.0002098837 7.818006e-05
 [379,] 0.0002440511 0.0002098377 8.418118e-05
 [380,] 0.0002460840 0.0002098501 8.253626e-05
 [381,] 0.0002260803 0.0002097812 7.677323e-05
 [382,] 0.0002096860 0.0002098259 6.990307e-05
 [383,] 0.0002174503 0.0002098028 7.260646e-05
 [384,] 0.0002679518 0.0002098095 9.245812e-05
 [385,] 0.0001971626 0.0002097343 6.568416e-05
 [386,] 0.0001979720 0.0002097421 6.579103e-05
 [387,] 0.0001801908 0.0002096263 5.997198e-05
 [388,] 0.0001870306 0.0002098227 6.233532e-05
 [389,] 0.0002029059 0.0002098986 6.850486e-05
 [390,] 0.0002102924 0.0002099453 7.072680e-05
 [391,] 0.0001780002 0.0002095675 5.922854e-05
 [392,] 0.0001801777 0.0002097443 5.997069e-05
 [393,] 0.0001796073 0.0002095682 5.980246e-05
 [394,] 0.0002109411 0.0002098373 7.049829e-05
 [395,] 0.0002735786 0.0002097378 9.381132e-05
 [396,] 0.0002128938 0.0002098347 7.088387e-05
 [397,] 0.0001811959 0.0002095641 6.042758e-05
 [398,] 0.0002361995 0.0002097459 7.975100e-05
 [399,] 0.0002374409 0.0002097671 8.038427e-05
 [400,] 0.0002088700 0.0002098503 6.950071e-05
 [401,] 0.0002477876 0.0002098019 8.407422e-05
 [402,] 0.0002113640 0.0002098445 7.054743e-05
 [403,] 0.0002025622 0.0002099020 6.842952e-05
 [404,] 0.0002029322 0.0002098686 6.786894e-05
 [405,] 0.0002116928 0.0002097991 7.046183e-05
 [406,] 0.0002548158 0.0002097598 8.650064e-05
 [407,] 0.0002590083 0.0002098265 8.848038e-05
 [408,] 0.0002731085 0.0002098245 9.463248e-05
 [409,] 0.0002125950 0.0002098295 7.078414e-05
 [410,] 0.0002565713 0.0002097315 8.645060e-05
 [411,] 0.0002590258 0.0002098200 8.844741e-05
 [412,] 0.0002594663 0.0002098078 8.846468e-05
 [413,] 0.0002114601 0.0002098010 7.037097e-05
 [414,] 0.0002618887 0.0002098333 8.956599e-05
 [415,] 0.0002113610 0.0002097998 7.034969e-05
 [416,] 0.0002393616 0.0002097287 8.087878e-05
 [417,] 0.0002382715 0.0002097427 8.063834e-05
 [418,] 0.0002113660 0.0002097998 7.035129e-05
 [419,] 0.0002189401 0.0002098062 7.323941e-05
 [420,] 0.0002093182 0.0002099045 7.015359e-05
 [421,] 0.0002130914 0.0002098341 7.100398e-05
 [422,] 0.0002094625 0.0002099154 7.023250e-05
 [423,] 0.0002116127 0.0002098000 7.042713e-05
 [424,] 0.0002957821 0.0002096709 1.004941e-04
 [425,] 0.0002116907 0.0002097999 7.045004e-05
 [426,] 0.0003023399 0.0002096753 1.028363e-04
 [427,] 0.0002135568 0.0002100015 7.238742e-05
 [428,] 0.0002111915 0.0002098003 7.029108e-05
 [429,] 0.0002132442 0.0002098199 7.075739e-05
 [430,] 0.0002557347 0.0002095874 8.615368e-05
 [431,] 0.0002104372 0.0002098207 6.997560e-05
 [432,] 0.0002132308 0.0002098300 7.098996e-05
 [433,] 0.0002628967 0.0002095900 8.823843e-05
 [434,] 0.0002548855 0.0002095882 8.523421e-05
 [435,] 0.0002534411 0.0002096684 8.608221e-05
 [436,] 0.0002497571 0.0002095871 8.347452e-05
 [437,] 0.0002528722 0.0002095880 8.457076e-05
 [438,] 0.0001876114 0.0002098220 6.252355e-05
 [439,] 0.0002548113 0.0002095874 8.519534e-05
 [440,] 0.0001910998 0.0002095713 6.383494e-05
 [441,] 0.0002501852 0.0002095883 8.368546e-05
 [442,] 0.0002450230 0.0002095874 8.189917e-05
 [443,] 0.0002466640 0.0002095884 8.248956e-05
 [444,] 0.0002446568 0.0002095919 8.193898e-05
 [445,] 0.0002325622 0.0002096037 7.807943e-05
 [446,] 0.0002494193 0.0002096696 8.469483e-05
 [447,] 0.0002538270 0.0002096574 8.610561e-05
 [448,] 0.0002513880 0.0002096435 8.508969e-05
 [449,] 0.0002480763 0.0002096740 8.427225e-05
 [450,] 0.0002068555 0.0002098692 6.873118e-05
 [451,] 0.0002456349 0.0002098532 8.245934e-05
 [452,] 0.0002554945 0.0002096445 8.652260e-05
 [453,] 0.0002068174 0.0002100532 6.872352e-05
 [454,] 0.0002091733 0.0002098302 6.979849e-05
 [455,] 0.0002479371 0.0002096428 8.388022e-05
 [456,] 0.0001976815 0.0002097533 6.561303e-05
 [457,] 0.0002495224 0.0002096668 8.469274e-05
 [458,] 0.0002507536 0.0002101068 8.804871e-05
 [459,] 0.0002066046 0.0002098859 6.867252e-05
 [460,] 0.0002068661 0.0002101353 6.871418e-05
 [461,] 0.0002646270 0.0002098291 8.964783e-05
 [462,] 0.0002285815 0.0002098166 7.569239e-05
 [463,] 0.0002879370 0.0002096117 9.680261e-05
 [464,] 0.0002878679 0.0002096085 9.666862e-05
 [465,] 0.0001908645 0.0002098212 6.352662e-05
 [466,] 0.0002912431 0.0002098979 1.018171e-04
 [467,] 0.0003624593 0.0002096029 1.216958e-04
 [468,] 0.0002898048 0.0002096034 9.715915e-05
 [469,] 0.0002865846 0.0002096021 9.602140e-05
 [470,] 0.0002857107 0.0002096026 9.574613e-05
 [471,] 0.0002861982 0.0002096032 9.593956e-05
 [472,] 0.0002837140 0.0002096034 9.511156e-05
 [473,] 0.0002133591 0.0002098267 7.069981e-05
 [474,] 0.0002851753 0.0002096032 9.559216e-05
 [475,] 0.0002066174 0.0002100465 6.869976e-05
 [476,] 0.0002848485 0.0002096031 9.547557e-05
 [477,] 0.0002721300 0.0002099031 9.487860e-05
 [478,] 0.0001818018 0.0002097215 6.082565e-05
 [479,] 0.0002838159 0.0002096157 9.550788e-05
 [480,] 0.0002851834 0.0002096018 9.553566e-05
 [481,] 0.0002833599 0.0002096015 9.490733e-05
 [482,] 0.0002066505 0.0002100226 6.870626e-05
 [483,] 0.0002041573 0.0002095634 6.795514e-05
 [484,] 0.0002065088 0.0002095635 6.870805e-05
 [485,] 0.0002931401 0.0002096106 9.850683e-05
 [486,] 0.0002911683 0.0002095997 9.738135e-05
 [487,] 0.0002903965 0.0002095982 9.701440e-05
 [488,] 0.0002826274 0.0002096064 9.476601e-05
 [489,] 0.0002850130 0.0002095983 9.521358e-05
 [490,] 0.0002079665 0.0002098532 6.923448e-05
 [491,] 0.0002086386 0.0002095642 6.952500e-05
 [492,] 0.0002942087 0.0002095994 9.839505e-05
 [493,] 0.0002918207 0.0002095983 9.747500e-05
 [494,] 0.0003121353 0.0002096092 1.049116e-04
 [495,] 0.0002939190 0.0002096105 9.879644e-05
 [496,] 0.0002659012 0.0002096234 8.973701e-05
 [497,] 0.0002084078 0.0002098529 6.936838e-05
 [498,] 0.0002894500 0.0002095980 9.672539e-05
 [499,] 0.0002057962 0.0002098251 6.856249e-05
 [500,] 0.0001980685 0.0002098417 6.595750e-05
 [501,] 0.0003529716 0.0002095802 1.180665e-04
 [502,] 0.0002970358 0.0002095970 9.919889e-05
 [503,] 0.0002118733 0.0002098359 7.080866e-05
 [504,] 0.0002429300 0.0002098487 7.811385e-05
 [505,] 0.0002877301 0.0002095988 9.621912e-05
 [506,] 0.0002012933 0.0002095757 6.729846e-05
 [507,] 0.0002602340 0.0002097475 8.390386e-05
 [508,] 0.0002085683 0.0002098455 6.943865e-05
 [509,] 0.0002114097 0.0002098255 7.043824e-05
 [510,] 0.0003090218 0.0002096105 1.040639e-04
 [511,] 0.0002951575 0.0002096045 9.893618e-05
 [512,] 0.0002124665 0.0002100482 7.178867e-05
 [513,] 0.0002155423 0.0002098310 7.171034e-05
 [514,] 0.0002434757 0.0002097662 7.865866e-05
 [515,] 0.0002002978 0.0002097683 6.640166e-05
 [516,] 0.0002093791 0.0002098458 6.969348e-05
 [517,] 0.0002940863 0.0002096038 9.853887e-05
 [518,] 0.0002897198 0.0002096004 9.690019e-05
 [519,] 0.0002854708 0.0002095956 9.514702e-05
 [520,] 0.0002044693 0.0002097995 6.843576e-05
 [521,] 0.0002096259 0.0002098490 6.975402e-05
 [522,] 0.0002883281 0.0002095966 9.625838e-05
 [523,] 0.0002119614 0.0002099770 7.136892e-05
 [524,] 0.0002096726 0.0002098483 6.977276e-05
 [525,] 0.0002095872 0.0002098480 6.974723e-05
 [526,] 0.0002865923 0.0002095966 9.568460e-05
 [527,] 0.0002101671 0.0002098495 6.992012e-05
 [528,] 0.0002849193 0.0002095955 9.495969e-05
 [529,] 0.0002944239 0.0002095995 9.842487e-05
 [530,] 0.0002098164 0.0002098483 6.981771e-05
 [531,] 0.0002957347 0.0002095978 9.872796e-05
 [532,] 0.0003017509 0.0002095971 1.009401e-04
 [533,] 0.0002074045 0.0002100911 6.876166e-05
 [534,] 0.0003098232 0.0002095985 1.034411e-04
 [535,] 0.0003054462 0.0002095982 1.019423e-04
 [536,] 0.0003089375 0.0002095999 1.032762e-04
 [537,] 0.0002075305 0.0002100431 6.880495e-05
 [538,] 0.0002225138 0.0002098308 7.401025e-05
 [539,] 0.0002487751 0.0002098412 8.345872e-05
 [540,] 0.0004277808 0.0002097854 1.398240e-04
 [541,] 0.0001845691 0.0002096777 6.116491e-05
 [542,] 0.0001968111 0.0002098156 6.552044e-05
 [543,] 0.0002564223 0.0002095960 8.517133e-05
 [544,] 0.0001924673 0.0002097144 6.405485e-05
 [545,] 0.0001867160 0.0002096171 6.220227e-05
 [546,] 0.0002509027 0.0002095521 8.371536e-05
 [547,] 0.0002214369 0.0002099013 7.490630e-05
 [548,] 0.0003516609 0.0002095912 1.167321e-04
 [549,] 0.0004347100 0.0002098097 1.457288e-04
 [550,] 0.0002073940 0.0002098789 6.881348e-05
 [551,] 0.0002071448 0.0002098919 6.875527e-05
 [552,] 0.0003255929 0.0002095915 1.081586e-04
 [553,] 0.0002076159 0.0002099424 6.882630e-05
 [554,] 0.0003285795 0.0002095917 1.091111e-04
 [555,] 0.0003267231 0.0002095918 1.084841e-04
 [556,] 0.0005069038 0.0002097375 1.674446e-04
 [557,] 0.0003348643 0.0002095910 1.128285e-04
 [558,] 0.0002913688 0.0002097931 1.010068e-04
 [559,] 0.0002072231 0.0002098925 6.877061e-05
 [560,] 0.0002142024 0.0002098246 7.135605e-05
 [561,] 0.0002236850 0.0002098084 7.670537e-05
 [562,] 0.0002076819 0.0002098001 6.891312e-05
 [563,] 0.0002071362 0.0002098666 6.876519e-05
 [564,] 0.0003322468 0.0002095915 1.107271e-04
 [565,] 0.0003365216 0.0002096050 1.138581e-04
 [566,] 0.0003390770 0.0002095999 1.145770e-04
 [567,] 0.0002068698 0.0002098735 6.870757e-05
 [568,] 0.0003334541 0.0002095912 1.108850e-04
 [569,] 0.0002056812 0.0002100112 6.944194e-05
 [570,] 0.0002073382 0.0002098746 6.880526e-05
 [571,] 0.0002893231 0.0002097895 1.002436e-04
 [572,] 0.0002074691 0.0002098861 6.882685e-05
 [573,] 0.0002866814 0.0002098074 9.944446e-05
 [574,] 0.0002074708 0.0002098731 6.883518e-05
 [575,] 0.0003156735 0.0002095916 1.051679e-04
 [576,] 0.0003228616 0.0002096051 1.064635e-04
 [577,] 0.0003152203 0.0002098444 1.100794e-04
 [578,] 0.0002182670 0.0002098303 7.259090e-05
 [579,] 0.0002156263 0.0002098248 7.190346e-05
 [580,] 0.0001857021 0.0002096676 6.214504e-05
 [581,] 0.0005349770 0.0002096070 1.785729e-04
 [582,] 0.0005280168 0.0002096065 1.763551e-04
 [583,] 0.0005380828 0.0002096182 1.830527e-04
 [584,] 0.0002127388 0.0002097548 7.252143e-05
 [585,] 0.0002286496 0.0002098819 7.882171e-05
 [586,] 0.0005351449 0.0002096142 1.817818e-04
 [587,] 0.0001857492 0.0002096478 6.211340e-05
 [588,] 0.0005405314 0.0002096128 1.835286e-04
 [589,] 0.0005359413 0.0002096196 1.823260e-04
 [590,] 0.0002079529 0.0002099733 6.780776e-05
 [591,] 0.0005339721 0.0002096052 1.773675e-04
 [592,] 0.0001933663 0.0002098210 6.434956e-05
 [593,] 0.0002050891 0.0002096476 6.840078e-05
 [594,] 0.0001849887 0.0002096891 6.174257e-05
 [595,] 0.0002172582 0.0002097298 7.289726e-05
 [596,] 0.0001994639 0.0002099321 6.805920e-05
 [597,] 0.0002055155 0.0002097877 6.784694e-05
 [598,] 0.0002054182 0.0002097980 6.781018e-05
 [599,] 0.0002076478 0.0002098162 6.882601e-05
 [600,] 0.0002052769 0.0002097763 6.779867e-05
 [601,] 0.0002054580 0.0002099527 7.033809e-05
 [602,] 0.0002053799 0.0002098702 6.772671e-05
 [603,] 0.0002299131 0.0002095787 7.677094e-05
 [604,] 0.0002168060 0.0002098256 7.222340e-05
 [605,] 0.0002031972 0.0002099481 6.948547e-05
 [606,] 0.0002024525 0.0002095947 6.733656e-05
 [607,] 0.0002044981 0.0002097939 6.757928e-05
 [608,] 0.0002341024 0.0002095877 7.846648e-05
 [609,] 0.0002027730 0.0002097004 6.730868e-05
 [610,] 0.0001845955 0.0002096541 6.169486e-05
 [611,] 0.0002132566 0.0002098195 7.153292e-05
 [612,] 0.0002050259 0.0002098033 6.770244e-05
 [613,] 0.0002074383 0.0002097564 6.840200e-05
 [614,] 0.0002365139 0.0002095798 7.907365e-05
 [615,] 0.0002580253 0.0002097222 8.851006e-05
 [616,] 0.0002029846 0.0002097972 6.780499e-05
 [617,] 0.0001983737 0.0002097899 6.630803e-05
 [618,] 0.0002144232 0.0002097177 7.265082e-05
 [619,] 0.0004038045 0.0002098130 1.356157e-04
 [620,] 0.0002030222 0.0002097327 6.725353e-05
 [621,] 0.0002037059 0.0002098073 6.737621e-05
 [622,] 0.0002036278 0.0002098153 6.735180e-05
 [623,] 0.0002035362 0.0002097552 6.738154e-05
 [624,] 0.0002155761 0.0002098253 7.176537e-05
 [625,] 0.0001785994 0.0002097631 5.975034e-05
 [626,] 0.0002771652 0.0002098008 9.350982e-05
 [627,] 0.0002136890 0.0002098258 7.111924e-05
 [628,] 0.0002121162 0.0002095613 7.087305e-05
 [629,] 0.0001788057 0.0002097561 5.983489e-05
 [630,] 0.0002782840 0.0002097919 9.366718e-05
 [631,] 0.0002256788 0.0002098618 7.401072e-05
 [632,] 0.0002051388 0.0002095596 6.858356e-05
 [633,] 0.0001777459 0.0002097822 5.935691e-05
 [634,] 0.0004154938 0.0002098131 1.396161e-04
 [635,] 0.0002078963 0.0002097721 6.933984e-05
 [636,] 0.0002074008 0.0002098181 6.912936e-05
 [637,] 0.0002102314 0.0002098318 6.973228e-05
 [638,] 0.0002095753 0.0002098184 6.957346e-05
 [639,] 0.0001767753 0.0002095760 5.887279e-05
 [640,] 0.0001768414 0.0002095747 5.889300e-05
 [641,] 0.0001990938 0.0002098117 6.591003e-05
 [642,] 0.0002192071 0.0002098319 7.279790e-05
 [643,] 0.0002239997 0.0002098314 7.437452e-05
 [644,] 0.0001766934 0.0002095754 5.884719e-05
 [645,] 0.0001975487 0.0002098091 6.542218e-05
 [646,] 0.0001988382 0.0002097643 6.721265e-05
 [647,] 0.0001800356 0.0002096038 5.993548e-05
 [648,] 0.0002119142 0.0002097851 7.159724e-05
 [649,] 0.0002102886 0.0002097125 6.992464e-05
 [650,] 0.0002296838 0.0002098404 7.702316e-05
 [651,] 0.0002054414 0.0002097957 6.792556e-05
 [652,] 0.0002075150 0.0002097835 6.890751e-05
 [653,] 0.0002110852 0.0002098538 7.010285e-05
 [654,] 0.0001939229 0.0002098190 6.453679e-05
 [655,] 0.0001984629 0.0002098446 6.609943e-05
 [656,] 0.0001766357 0.0002095745 5.882330e-05
 [657,] 0.0001971007 0.0002097650 6.660488e-05
 [658,] 0.0002261354 0.0002098544 7.483230e-05
 [659,] 0.0002104346 0.0002097144 6.995919e-05
 [660,] 0.0002135728 0.0002098069 7.074462e-05
 [661,] 0.0002036407 0.0002096629 6.729694e-05
 [662,] 0.0002227564 0.0002098324 7.394678e-05
 [663,] 0.0002293316 0.0002098100 7.572580e-05
 [664,] 0.0002285139 0.0002098142 7.541619e-05
 [665,] 0.0002262011 0.0002099072 7.366561e-05
 [666,] 0.0001761225 0.0002100478 5.858496e-05
 [667,] 0.0002012518 0.0002098088 6.756008e-05
 [668,] 0.0002437710 0.0002096712 8.057984e-05
 [669,] 0.0002088032 0.0002096924 6.942626e-05
 [670,] 0.0002243960 0.0002098236 7.465244e-05
 [671,] 0.0001920568 0.0002096656 6.471247e-05
 [672,] 0.0002082240 0.0002096979 6.923869e-05
 [673,] 0.0001938942 0.0002098338 6.462302e-05
 [674,] 0.0001969223 0.0002098623 6.465429e-05
 [675,] 0.0001940021 0.0002098341 6.495473e-05
 [676,] 0.0001930668 0.0002097673 6.543330e-05
 [677,] 0.0002097063 0.0002098400 6.992539e-05
 [678,] 0.0002325803 0.0002098204 7.874473e-05
 [679,] 0.0002097624 0.0002098400 6.994417e-05
 [680,] 0.0001934561 0.0002098235 6.374439e-05
 [681,] 0.0001962529 0.0002098497 6.450344e-05
 [682,] 0.0002100238 0.0002098400 7.003317e-05
 [683,] 0.0002101137 0.0002098398 7.005731e-05
 [684,] 0.0002098303 0.0002098397 6.996092e-05
 [685,] 0.0001857445 0.0002098569 6.266339e-05
 [686,] 0.0001861220 0.0002098542 6.280871e-05
 [687,] 0.0002161489 0.0002098324 7.206122e-05
 [688,] 0.0002097986 0.0002098400 6.995660e-05
 [689,] 0.0002087164 0.0002097199 6.952040e-05
 [690,] 0.0001898603 0.0002096761 6.359182e-05
 [691,] 0.0002001381 0.0002098160 6.716496e-05
 [692,] 0.0002184762 0.0002098327 7.287738e-05
 [693,] 0.0002096159 0.0002098401 6.989466e-05
 [694,] 0.0002307804 0.0002097812 7.771106e-05
 [695,] 0.0002182027 0.0002098327 7.278416e-05
 [696,] 0.0001858062 0.0002097262 6.166859e-05
 [697,] 0.0002082738 0.0002097259 6.933302e-05
 [698,] 0.0001902294 0.0002096822 6.296714e-05
 [699,] 0.0001893163 0.0002097016 6.268594e-05
 [700,] 0.0001846895 0.0002097146 6.148973e-05
 [701,] 0.0001941832 0.0002099406 6.378209e-05
 [702,] 0.0002096074 0.0002098400 6.989194e-05
 [703,] 0.0002095642 0.0002098400 6.987723e-05
 [704,] 0.0002084960 0.0002097197 6.946010e-05
 [705,] 0.0002085064 0.0002097196 6.945625e-05
 [706,] 0.0002083783 0.0002097196 6.941532e-05
 [707,] 0.0002096188 0.0002098400 6.989572e-05
 [708,] 0.0002095738 0.0002098400 6.988060e-05
 [709,] 0.0002204070 0.0002098289 7.350695e-05
 [710,] 0.0002095877 0.0002098393 6.986476e-05
 [711,] 0.0002199920 0.0002098326 7.335901e-05
 [712,] 0.0001968418 0.0002096729 6.543162e-05
 [713,] 0.0001953598 0.0002097590 6.439936e-05
 [714,] 0.0001974336 0.0002097573 6.501270e-05
 [715,] 0.0001830195 0.0002096208 6.121721e-05
 [716,] 0.0002097783 0.0002098395 6.993477e-05
 [717,] 0.0002096947 0.0002098395 6.990657e-05
 [718,] 0.0002095837 0.0002098395 6.986927e-05
 [719,] 0.0001967935 0.0002096252 6.510978e-05
 [720,] 0.0002094534 0.0002098395 6.982536e-05
 [721,] 0.0001934807 0.0002100499 6.624284e-05
 [722,] 0.0002097845 0.0002098395 6.993669e-05
 [723,] 0.0002214097 0.0002098330 7.387890e-05
 [724,] 0.0002097485 0.0002098397 6.993003e-05
 [725,] 0.0001959524 0.0002096360 6.481129e-05
 [726,] 0.0002095921 0.0002098395 6.987307e-05
 [727,] 0.0002096808 0.0002098395 6.990188e-05
 [728,] 0.0001923026 0.0002097266 6.488002e-05
 [729,] 0.0001967882 0.0002097500 6.483589e-05
 [730,] 0.0002368989 0.0002098186 7.912738e-05
 [731,] 0.0002605618 0.0002096652 8.571148e-05
 [732,] 0.0001815312 0.0002096247 6.066417e-05
 [733,] 0.0001967570 0.0002097483 6.483035e-05
 [734,] 0.0002315408 0.0002098176 7.726036e-05
 [735,] 0.0002294438 0.0002098175 7.656473e-05
 [736,] 0.0002393432 0.0002098178 7.989522e-05
 [737,] 0.0001973056 0.0002096793 6.515892e-05
 [738,] 0.0002416306 0.0002098151 8.046152e-05
 [739,] 0.0001905708 0.0002099986 6.502869e-05
 [740,] 0.0002208543 0.0002098325 7.362097e-05
 [741,] 0.0002419608 0.0002098177 8.077978e-05
 [742,] 0.0001818315 0.0002098535 6.106015e-05
 [743,] 0.0001866501 0.0002096211 6.205055e-05
 [744,] 0.0001798439 0.0002098883 6.071723e-05
 [745,] 0.0001864098 0.0002096877 6.210134e-05
 [746,] 0.0002219996 0.0002098325 7.399461e-05
 [747,] 0.0001893446 0.0002097095 6.301412e-05
 [748,] 0.0001898273 0.0002096874 6.326942e-05
 [749,] 0.0001806073 0.0002099232 6.106565e-05
 [750,] 0.0001800737 0.0002097514 6.010556e-05
 [751,] 0.0001882178 0.0002096436 6.289868e-05
 [752,] 0.0001898037 0.0002096881 6.327452e-05
 [753,] 0.0001914566 0.0002096298 6.376410e-05
 [754,] 0.0001796230 0.0002095675 5.978645e-05
 [755,] 0.0002092361 0.0002098361 6.960256e-05
 [756,] 0.0001797546 0.0002099446 6.075596e-05
 [757,] 0.0001765141 0.0002099119 5.939265e-05
 [758,] 0.0002098515 0.0002098405 6.998456e-05
 [759,] 0.0001894565 0.0002097070 6.308755e-05
 [760,] 0.0001903641 0.0002096876 6.345496e-05
 [761,] 0.0001892199 0.0002096879 6.307371e-05
 [762,] 0.0001907088 0.0002096872 6.356214e-05
 [763,] 0.0002067135 0.0002098432 6.927948e-05
 [764,] 0.0001777288 0.0002101264 6.013689e-05
 [765,] 0.0001877832 0.0002096887 6.260228e-05
 [766,] 0.0001757606 0.0002098469 5.901370e-05
 [767,] 0.0001974740 0.0002097759 6.497316e-05
 [768,] 0.0001774989 0.0002101281 6.004010e-05
 [769,] 0.0001774759 0.0002101390 6.004059e-05
 [770,] 0.0001880759 0.0002096889 6.270481e-05
 [771,] 0.0001808368 0.0002097755 6.021301e-05
 [772,] 0.0002098188 0.0002098249 6.991024e-05
 [773,] 0.0001895513 0.0002098344 6.357722e-05
 [774,] 0.0001887501 0.0002097458 6.321519e-05
 [775,] 0.0002079473 0.0002098340 6.927170e-05
 [776,] 0.0001913605 0.0002098014 6.411618e-05
 [777,] 0.0001887687 0.0002096711 6.299410e-05
 [778,] 0.0002158864 0.0002098067 7.249254e-05
 [779,] 0.0002035158 0.0002097022 6.697521e-05
 [780,] 0.0001881467 0.0002096576 6.271164e-05
 [781,] 0.0001768596 0.0002099114 5.954517e-05
 [782,] 0.0001841958 0.0002097489 6.207842e-05
 [783,] 0.0002076777 0.0002098357 6.928830e-05
 [784,] 0.0001792074 0.0002097626 6.021913e-05
 [785,] 0.0002099724 0.0002098285 6.997562e-05
 [786,] 0.0001742329 0.0002096658 5.796041e-05
 [787,] 0.0001897656 0.0002097551 6.320236e-05
 [788,] 0.0002112072 0.0002098400 7.044544e-05
 [789,] 0.0001894426 0.0002100203 6.293351e-05
 [790,] 0.0001741222 0.0002095812 5.801506e-05
 [791,] 0.0001741646 0.0002095813 5.803090e-05
 [792,] 0.0001741429 0.0002095821 5.802425e-05
 [793,] 0.0001742725 0.0002095728 5.805647e-05
 [794,] 0.0001741281 0.0002096014 5.802755e-05
 [795,] 0.0001784306 0.0002096397 5.966219e-05
 [796,] 0.0001897538 0.0002097624 6.263653e-05
 [797,] 0.0002233453 0.0002098426 7.452188e-05
 [798,] 0.0001928043 0.0002098351 6.430572e-05
 [799,] 0.0002054445 0.0002100376 6.858159e-05
 [800,] 0.0002055476 0.0002100819 6.873478e-05
 [801,] 0.0002057559 0.0002100608 6.889348e-05
 [802,] 0.0001959502 0.0002098067 6.525098e-05
 [803,] 0.0001995278 0.0002098404 6.652293e-05
 [804,] 0.0002078251 0.0002097988 6.936970e-05
 [805,] 0.0001969033 0.0002097615 6.512008e-05
 [806,] 0.0001864995 0.0002097562 6.180633e-05
 [807,] 0.0001758966 0.0002101366 5.807159e-05
 [808,] 0.0001815835 0.0002096964 6.076620e-05
 [809,] 0.0001776888 0.0002095870 5.929303e-05
 [810,] 0.0001818294 0.0002096941 6.056473e-05
 [811,] 0.0001776903 0.0002095777 5.918536e-05
 [812,] 0.0001802666 0.0002102606 5.903642e-05
 [813,] 0.0001829342 0.0002096480 6.045226e-05
 [814,] 0.0001848680 0.0002097347 6.085039e-05
 [815,] 0.0001931037 0.0002097011 6.424835e-05
 [816,] 0.0001838922 0.0002097324 6.109190e-05
 [817,] 0.0001844880 0.0002097046 6.129573e-05
 [818,] 0.0001801690 0.0002097234 6.000986e-05
 [819,] 0.0001780219 0.0002100235 5.865808e-05
 [820,] 0.0001813214 0.0002097320 6.026198e-05
 [821,] 0.0001799852 0.0002095942 5.975379e-05
 [822,] 0.0001986494 0.0002098305 6.618425e-05
 [823,] 0.0001856836 0.0002096753 6.212103e-05
 [824,] 0.0001892492 0.0002101031 6.167198e-05
 [825,] 0.0001836004 0.0002097234 6.101407e-05
 [826,] 0.0001883316 0.0002100921 6.142696e-05
 [827,] 0.0001812845 0.0002097110 6.033059e-05
 [828,] 0.0001985775 0.0002098317 6.635813e-05
 [829,] 0.0001850796 0.0002097130 6.153408e-05
 [830,] 0.0001816778 0.0002097905 5.983066e-05
 [831,] 0.0001918603 0.0002098207 6.392973e-05
 [832,] 0.0001818925 0.0002096407 6.014289e-05
 [833,] 0.0001802715 0.0002096046 5.972883e-05
 [834,] 0.0001852361 0.0002096774 6.111746e-05
 [835,] 0.0002055540 0.0002098654 6.857512e-05
 [836,] 0.0002000410 0.0002098343 6.667368e-05
 [837,] 0.0001864643 0.0002096188 6.164386e-05
 [838,] 0.0002298952 0.0002096528 7.526500e-05
 [839,] 0.0002070462 0.0002100286 6.945704e-05
 [840,] 0.0001848410 0.0002095538 6.161769e-05
 [841,] 0.0001992879 0.0002098509 6.644091e-05
 [842,] 0.0002000061 0.0002097445 6.790465e-05
 [843,] 0.0002029128 0.0002105265 6.524600e-05
 [844,] 0.0001971853 0.0002099301 6.478376e-05
 [845,] 0.0001992640 0.0002098688 6.547925e-05
 [846,] 0.0001879480 0.0002100613 6.399092e-05
 [847,] 0.0001834380 0.0002099460 6.207602e-05
 [848,] 0.0001848107 0.0002099435 6.261444e-05
 [849,] 0.0001844181 0.0002099102 6.240889e-05
 [850,] 0.0002125911 0.0002096709 7.190387e-05
 [851,] 0.0002298234 0.0002097764 7.529812e-05
 [852,] 0.0002001323 0.0002098147 6.590139e-05
 [853,] 0.0001830132 0.0002099661 6.193161e-05
 [854,] 0.0001991917 0.0002098523 6.640089e-05
 [855,] 0.0001935884 0.0002098937 6.375344e-05
 [856,] 0.0002070235 0.0002098592 6.943993e-05
 [857,] 0.0002044619 0.0002100571 6.641096e-05
 [858,] 0.0001899844 0.0002098831 6.365712e-05
 [859,] 0.0085859248 0.0002098002 5.299241e-02
 [860,] 0.0392592428 0.0002097042 1.687740e-01
 [861,] 0.0001841198 0.0002098168 6.085023e-05
 [862,] 0.0183147724 0.0002096469 5.932282e-02
 [863,] 0.0228704893 0.0002096890 9.377922e-02
 [864,] 0.0132166921 0.0002097074 5.249000e-02
 [865,] 0.0657000834 0.0002096242 1.814714e-01
 [866,] 0.0001966670 0.0002098154 6.536877e-05
 [867,] 0.0320875353 0.0002096163 8.376626e-02
 [868,] 0.0002070288 0.0002100444 6.916992e-05
 [869,] 0.0216789361 0.0002096077 5.274145e-02
 [870,] 0.0001827711 0.0002097907 6.076826e-05
 [871,] 0.0025486001 0.0002096027 5.449015e-03
 [872,] 0.0073690769 0.0002095845 1.271937e-02
 [873,] 0.0006400721 0.0002095558 6.831348e-04
 [874,] 0.0001978207 0.0002098246 6.597714e-05
 [875,] 0.0004188926 0.0002095587 2.614691e-04
 [876,] 0.0013752441 0.0002095625 1.483230e-03
 [877,] 0.0002053465 0.0002098268 6.840209e-05
 [878,] 0.0002309430 0.0002096461 7.821093e-05
 [879,] 0.0002427526 0.0002096464 8.237066e-05
 [880,] 0.0002063473 0.0002097966 6.879201e-05
 [881,] 0.0002033894 0.0002098458 6.774360e-05
 [882,] 0.0001792154 0.0002099283 5.971973e-05
 [883,] 0.0002045994 0.0002099482 6.665302e-05
 [884,] 0.0002021723 0.0002097446 6.701170e-05
 [885,] 0.0002018546 0.0002096230 6.727735e-05
 [886,] 0.0002021993 0.0002096242 6.743510e-05
 [887,] 0.0002072806 0.0002099955 6.733694e-05
 [888,] 0.0002065521 0.0002098030 6.883515e-05
 [889,] 0.0002065535 0.0002098017 6.883017e-05
 [890,] 0.0002051285 0.0002096233 6.837853e-05
 [891,] 0.0002035428 0.0002096260 6.792752e-05
 [892,] 0.0002014580 0.0002097447 6.678097e-05
 [893,] 0.0002006717 0.0002096289 6.674753e-05
 [894,] 0.0002001021 0.0002096293 6.653167e-05
 [895,] 0.0001993740 0.0002096312 6.625143e-05
 [896,] 0.0001999596 0.0002096305 6.645772e-05
 [897,] 0.0002000594 0.0002098911 6.747007e-05
 [898,] 0.0002000038 0.0002096333 6.641922e-05
 [899,] 0.0002386311 0.0002097962 8.194069e-05
 [900,] 0.0001809591 0.0002096499 5.999316e-05
 [901,] 0.0001896607 0.0002097437 6.230574e-05
 [902,] 0.0001892388 0.0002096686 6.235430e-05
 [903,] 0.0001996095 0.0002098543 6.656713e-05
 [904,] 0.0002033231 0.0002096843 6.789349e-05
 [905,] 0.0001761825 0.0002095597 5.866139e-05
 [906,] 0.0002066125 0.0002097976 6.883811e-05
 [907,] 0.0002072467 0.0002100653 6.939996e-05
 [908,] 0.0001784828 0.0002097936 5.991404e-05
 [909,] 0.0002202006 0.0002098600 7.287860e-05
 [910,] 0.0001795083 0.0002096441 6.008149e-05
 [911,] 0.0002143135 0.0002098338 7.121388e-05
 [912,] 0.0001831779 0.0002100228 6.223874e-05
 [913,] 0.0002065231 0.0002099399 6.888168e-05
 [914,] 0.0001882741 0.0002099025 6.265954e-05
 [915,] 0.0001885887 0.0002099619 6.283944e-05
 [916,] 0.0001879654 0.0002099550 6.263919e-05
 [917,] 0.0001768970 0.0002095809 5.893104e-05
 [918,] 0.0002254721 0.0002098447 7.489417e-05
 [919,] 0.0001795050 0.0002097351 6.036856e-05
 [920,] 0.0001881610 0.0002098903 6.267489e-05
 [921,] 0.0002069410 0.0002099600 6.914968e-05
 [922,] 0.0001772156 0.0002095697 5.902116e-05
 [923,] 0.0002065366 0.0002099360 6.887580e-05
 [924,] 0.0001781735 0.0002095636 5.933065e-05
 [925,] 0.0001813333 0.0002095648 6.043815e-05
 [926,] 0.0002330566 0.0002097225 7.818517e-05
 [927,] 0.0002154924 0.0002098309 7.168346e-05
 [928,] 0.0001879206 0.0002099401 6.266345e-05
 [929,] 0.0001880883 0.0002099262 6.273264e-05
 [930,] 0.0002357926 0.0002097455 7.984997e-05
 [931,] 0.0001868285 0.0002104333 6.274806e-05
 [932,] 0.0001771431 0.0002095931 5.893519e-05
 [933,] 0.0001760916 0.0002095634 5.864321e-05
 [934,] 0.0001762064 0.0002095681 5.868777e-05
 [935,] 0.0001857002 0.0002102460 6.192393e-05
 [936,] 0.0001803647 0.0002098013 6.077372e-05
 [937,] 0.0002187884 0.0002097252 7.330540e-05
 [938,] 0.0002252409 0.0002096016 7.577016e-05
 [939,] 0.0001912487 0.0002097935 6.371782e-05
 [940,] 0.0002083054 0.0002095782 6.881620e-05
 [941,] 0.0002106886 0.0002095848 6.951776e-05
 [942,] 0.0002178491 0.0002096124 7.201983e-05
 [943,] 0.0001831143 0.0002099164 6.168417e-05
 [944,] 0.0002069851 0.0002097320 6.898307e-05
 [945,] 0.0001975310 0.0002097682 6.592461e-05
 [946,] 0.0001867063 0.0002096541 6.211719e-05
 [947,] 0.0002098970 0.0002097362 7.017416e-05
 [948,] 0.0001870650 0.0002096771 6.215029e-05
 [949,] 0.0001889592 0.0002103085 6.489966e-05
 [950,] 0.0002008685 0.0002098316 6.712040e-05
 [951,] 0.0001915412 0.0002097968 6.380691e-05
 [952,] 0.0002034722 0.0002095645 6.740463e-05
 [953,] 0.0001847188 0.0002096548 6.202724e-05
 [954,] 0.0001840747 0.0002096741 6.186185e-05
 [955,] 0.0001972930 0.0002097658 6.584049e-05
 [956,] 0.0002075352 0.0002095525 6.902555e-05
 [957,] 0.0002168504 0.0002095587 7.249876e-05
 [958,] 0.0001900826 0.0002096406 6.278061e-05
 [959,] 0.0001805349 0.0002095521 6.007964e-05
 [960,] 0.0001922241 0.0002097627 6.412029e-05
 [961,] 0.0001788055 0.0002098752 5.952870e-05
 [962,] 0.0001926777 0.0002097837 6.421420e-05
 [963,] 0.0001926655 0.0002095651 6.386621e-05
 [964,] 0.0001989537 0.0002098431 6.653200e-05
 [965,] 0.0001984752 0.0002098515 6.642294e-05
 [966,] 0.0001842970 0.0002107513 6.068208e-05
 [967,] 0.0001755888 0.0002097929 5.864116e-05
 [968,] 0.0002366239 0.0002097678 7.875254e-05
 [969,] 0.0001856519 0.0002098800 6.155891e-05
 [970,] 0.0003899453 0.0002100646 1.209358e-04
 [971,] 0.0001857115 0.0002096540 6.184402e-05
 [972,] 0.0002111515 0.0002098260 6.991351e-05
 [973,] 0.0002036823 0.0002098489 6.739257e-05
 [974,] 0.0003333194 0.0002097324 1.092551e-04
 [975,] 0.0002079629 0.0002098133 6.929382e-05
 [976,] 0.0002079793 0.0002098173 6.928761e-05
 [977,] 0.0002124409 0.0002099496 7.011611e-05
 [978,] 0.0001866852 0.0002098062 6.215314e-05
 [979,] 0.0002078116 0.0002098551 6.931181e-05
 [980,] 0.0003643956 0.0002098271 1.167504e-04
 [981,] 0.0002313959 0.0002098388 7.957310e-05
 [982,] 0.0001975751 0.0002097984 6.576825e-05
 [983,] 0.0001889824 0.0002098054 6.297492e-05
 [984,] 0.0002682216 0.0002100173 9.410904e-05
 [985,] 0.0002032855 0.0002099260 6.717709e-05
 [986,] 0.0001891306 0.0002098018 6.302868e-05
 [987,] 0.0001892154 0.0002098020 6.305548e-05
 [988,] 0.0001891581 0.0002098019 6.303957e-05
 [989,] 0.0002068907 0.0002098725 6.895061e-05
 [990,] 0.0002584696 0.0002107088 9.321480e-05
 [991,] 0.0002038438 0.0002102357 6.741179e-05
 [992,] 0.0002679607 0.0002097774 9.105363e-05
 [993,] 0.0001891431 0.0002098020 6.303239e-05
 [994,] 0.0003263051 0.0002101673 1.165720e-04
 [995,] 0.0002864449 0.0002102228 1.019395e-04
 [996,] 0.0003188566 0.0002101847 1.138870e-04
 [997,] 0.0003146404 0.0002102492 1.127255e-04
 [998,] 0.0001892251 0.0002098023 6.305833e-05
 [999,] 0.0002178723 0.0002098341 7.308200e-05
[1000,] 0.0001860102 0.0002098923 6.199531e-05
[1001,] 0.0001891286 0.0002098194 6.302821e-05
[1002,] 0.0003320268 0.0002101776 1.188129e-04
[1003,] 0.0002865282 0.0002097092 9.243255e-05
[1004,] 0.0002071707 0.0002098523 6.901104e-05
[1005,] 0.0001891091 0.0002098239 6.301777e-05
[1006,] 0.0001891952 0.0002098020 6.304881e-05
[1007,] 0.0002106853 0.0002099353 7.077759e-05
[1008,] 0.0001925652 0.0002100788 6.463389e-05
[1009,] 0.0002771671 0.0002097919 9.507683e-05
[1010,] 0.0001926343 0.0002097958 6.412398e-05
[1011,] 0.0002969534 0.0002096033 9.709107e-05
[1012,] 0.0002033974 0.0002100766 6.749566e-05
[1013,] 0.0001862270 0.0002099292 6.196903e-05
[1014,] 0.0001894070 0.0002098036 6.311078e-05
[1015,] 0.0002893805 0.0002096050 9.462300e-05
[1016,] 0.0002235479 0.0002097867 7.486098e-05
[1017,] 0.0002018451 0.0002098269 6.724154e-05
[1018,] 0.0002108415 0.0002099798 7.092302e-05
[1019,] 0.0001896475 0.0002098031 6.319018e-05
[1020,] 0.0001895285 0.0002098027 6.315397e-05
[1021,] 0.0002250522 0.0002097934 7.545889e-05
[1022,] 0.0002234549 0.0002097891 7.485824e-05
[1023,] 0.0002093336 0.0002101544 7.051273e-05
[1024,] 0.0003154933 0.0002096324 1.069557e-04
[1025,] 0.0002037000 0.0002100326 6.756713e-05
[1026,] 0.0001892173 0.0002098031 6.305601e-05
[1027,] 0.0002102344 0.0002099680 7.060680e-05
[1028,] 0.0002774393 0.0002100426 9.721812e-05
[1029,] 0.0001891959 0.0002098310 6.305083e-05
[1030,] 0.0002282197 0.0002098015 7.664318e-05
[1031,] 0.0002084377 0.0002100620 6.994519e-05
[1032,] 0.0001868237 0.0002101244 6.201682e-05
[1033,] 0.0002579465 0.0002095852 8.583133e-05
[1034,] 0.0002110643 0.0002098839 6.974064e-05
[1035,] 0.0002141833 0.0002098597 7.029763e-05
[1036,] 0.0002640382 0.0002098954 8.554958e-05
[1037,] 0.0001931455 0.0002096481 6.468007e-05
[1038,] 0.0001876428 0.0002096145 6.198857e-05
[1039,] 0.0001893110 0.0002097623 6.291266e-05
[1040,] 0.0001793117 0.0002096334 5.981177e-05
[1041,] 0.0001791056 0.0002096196 5.971060e-05
[1042,] 0.0001985635 0.0002099551 6.550565e-05
[1043,] 0.0002489565 0.0002099102 8.633612e-05
[1044,] 0.0002508044 0.0002102838 8.875218e-05
[1045,] 0.0002104364 0.0002100082 7.245827e-05
[1046,] 0.0001898053 0.0002098162 6.308703e-05
[1047,] 0.0002109003 0.0002098410 7.046101e-05
[1048,] 0.0001932873 0.0002096239 6.408237e-05
[1049,] 0.0002070600 0.0002097735 6.893258e-05
[1050,] 0.0001938838 0.0002096973 6.403630e-05
[1051,] 0.0001912482 0.0002097218 6.369791e-05
[1052,] 0.0002831419 0.0002098415 9.731359e-05
[1053,] 0.0001911244 0.0002098017 6.367969e-05
[1054,] 0.0002151708 0.0002098647 7.213771e-05
[1055,] 0.0001861524 0.0002098722 6.304673e-05
[1056,] 0.0002023450 0.0002095836 6.765193e-05
[1057,] 0.0001948029 0.0002099110 6.447135e-05
[1058,] 0.0001792399 0.0002096611 5.957696e-05
[1059,] 0.0001959796 0.0002097887 6.514916e-05
[1060,] 0.0001958369 0.0002097788 6.423892e-05
[1061,] 0.0002216731 0.0002096559 7.340866e-05
[1062,] 0.0002081250 0.0002097433 6.922652e-05
[1063,] 0.0002016688 0.0002095816 6.684814e-05
[1064,] 0.0001904738 0.0002098174 6.343378e-05
[1065,] 0.0002073640 0.0002097664 6.892205e-05
[1066,] 0.0001903236 0.0002097988 6.346057e-05
[1067,] 0.0001868408 0.0002099027 6.277988e-05
[1068,] 0.0001828453 0.0002097194 6.054475e-05
[1069,] 0.0001926650 0.0002099391 6.437124e-05
[1070,] 0.0002230815 0.0002096797 7.494755e-05
[1071,] 0.0001824370 0.0002100482 6.199512e-05
[1072,] 0.0001875878 0.0002098077 6.244992e-05
[1073,] 0.0001802246 0.0002098249 6.070163e-05
[1074,] 0.0001853431 0.0002096902 6.121106e-05
[1075,] 0.0002025354 0.0002096696 6.687905e-05
[1076,] 0.0001793180 0.0002098109 6.033715e-05
[1077,] 0.0002049321 0.0002097433 6.734961e-05
[1078,] 0.0001792323 0.0002102598 6.076085e-05
[1079,] 0.0001818669 0.0002096239 6.045810e-05
[1080,] 0.0002006359 0.0002097049 6.617349e-05
[1081,] 0.0002020592 0.0002098376 6.628626e-05
[1082,] 0.0002036287 0.0002097741 6.688654e-05
[1083,] 0.0002073368 0.0002096927 6.828116e-05
[1084,] 0.0002020248 0.0002096641 6.724773e-05
[1085,] 0.0002027310 0.0002097316 6.673665e-05
[1086,] 0.0001924776 0.0002102962 6.401948e-05
[1087,] 0.0001834934 0.0002097569 6.059973e-05
[1088,] 0.0001826193 0.0002097647 6.031390e-05
[1089,] 0.0002084816 0.0002097650 7.078921e-05
[1090,] 0.0001922644 0.0002105705 6.434452e-05
[1091,] 0.0002121818 0.0002098361 6.951172e-05
[1092,] 0.0002126967 0.0002098272 6.969456e-05
[1093,] 0.0001922069 0.0002116771 6.421354e-05
[1094,] 0.0002288187 0.0002098461 7.651635e-05
[1095,] 0.0002857077 0.0002098338 9.564339e-05
[1096,] 0.0002616046 0.0002097876 8.764751e-05
[1097,] 0.0001926151 0.0002098084 6.426915e-05
[1098,] 0.0002467811 0.0002097437 8.414831e-05
[1099,] 0.0002461980 0.0002097481 8.397795e-05
[1100,] 0.0001924847 0.0002098316 6.417114e-05
[1101,] 0.0002457630 0.0002097641 8.394837e-05
[1102,] 0.0001924916 0.0002098145 6.416826e-05
[1103,] 0.0002491512 0.0002097504 8.504352e-05
[1104,] 0.0002528487 0.0002097506 8.635249e-05
[1105,] 0.0002468152 0.0002097634 8.431717e-05
[1106,] 0.0002453180 0.0002097562 8.372930e-05
[1107,] 0.0002485420 0.0002097525 8.484363e-05
[1108,] 0.0002101163 0.0002098354 7.006704e-05
[1109,] 0.0002485677 0.0002097436 8.477932e-05
[1110,] 0.0002492757 0.0002097433 8.502712e-05
[1111,] 0.0002494560 0.0002097429 8.508784e-05
[1112,] 0.0002586148 0.0002097908 8.676021e-05
[1113,] 0.0002439580 0.0002096964 8.076058e-05
[1114,] 0.0001732902 0.0002099085 5.757566e-05
[1115,] 0.0001732017 0.0002098373 5.758040e-05
[1116,] 0.0001731493 0.0002098144 5.757921e-05
[1117,] 0.0001988058 0.0002100100 6.577991e-05
[1118,] 0.0001925931 0.0002096953 6.418191e-05
[1119,] 0.0002402603 0.0002096878 7.978472e-05
[1120,] 0.0002618820 0.0002106133 9.424602e-05
[1121,] 0.0001835788 0.0002099734 6.062862e-05
[1122,] 0.0002229633 0.0002097626 7.240836e-05
[1123,] 0.0002177223 0.0002096833 7.175043e-05
[1124,] 0.0001809014 0.0002096881 6.044502e-05
[1125,] 0.0002040660 0.0002097547 6.855761e-05
[1126,] 0.0002036365 0.0002097620 6.834576e-05
[1127,] 0.0002307545 0.0002102255 8.086302e-05
[1128,] 0.0002388176 0.0002096833 7.901320e-05
[1129,] 0.0002226705 0.0002095641 7.452374e-05
[1130,] 0.0001996765 0.0002097004 6.608922e-05
[1131,] 0.0002082598 0.0002100495 6.981347e-05
[1132,] 0.0002234926 0.0002097778 7.591451e-05
[1133,] 0.0002081594 0.0002098288 6.952088e-05
[1134,] 0.0002083105 0.0002098259 6.958550e-05
[1135,] 0.0001987004 0.0002097483 6.616779e-05
[1136,] 0.0002058014 0.0002096838 6.816261e-05
[1137,] 0.0001992917 0.0002096789 6.604652e-05
[1138,] 0.0002103438 0.0002098413 7.023626e-05
[1139,] 0.0001989852 0.0002098275 6.535732e-05
[1140,] 0.0002046434 0.0002098271 6.815883e-05
[1141,] 0.0001980785 0.0002098080 6.513523e-05
[1142,] 0.0002013978 0.0002097475 6.702446e-05
[1143,] 0.0001966335 0.0002100460 6.515604e-05
[1144,] 0.0001735801 0.0002096171 5.783569e-05
[1145,] 0.0001732133 0.0002096291 5.769331e-05
[1146,] 0.0001734301 0.0002096474 5.770468e-05
[1147,] 0.0002379316 0.0002097139 8.042469e-05
[1148,] 0.0001735388 0.0002096292 5.779771e-05
[1149,] 0.0002063943 0.0002097433 6.799517e-05
[1150,] 0.0001732084 0.0002096313 5.769451e-05
[1151,] 0.0002015548 0.0002097105 6.707362e-05
[1152,] 0.0002017319 0.0002097562 6.707878e-05
[1153,] 0.0001732966 0.0002096182 5.773675e-05
[1154,] 0.0002322534 0.0002096339 7.759609e-05
[1155,] 0.0002229723 0.0002098392 7.439626e-05
[1156,] 0.0001725503 0.0002098240 5.755082e-05
[1157,] 0.0001730723 0.0002096288 5.764271e-05
[1158,] 0.0002016846 0.0002097527 6.652061e-05
[1159,] 0.0001725164 0.0002096544 5.745345e-05
[1160,] 0.0002123639 0.0002100087 6.877425e-05
[1161,] 0.0002493075 0.0002096658 8.398148e-05
[1162,] 0.0002013654 0.0002098803 6.681361e-05
[1163,] 0.0001999662 0.0002095525 6.647332e-05
[1164,] 0.0002501415 0.0002097032 8.292182e-05
[1165,] 0.0001917227 0.0002102375 6.259801e-05
[1166,] 0.0002713446 0.0002102211 8.593918e-05
[1167,] 0.0001886297 0.0002097440 6.276089e-05
[1168,] 0.0002211348 0.0002098484 7.339414e-05
[1169,] 0.0002653136 0.0002102779 8.396004e-05
[1170,] 0.0002018132 0.0002098108 6.715706e-05
[1171,] 0.0001924360 0.0002098230 6.408893e-05
[1172,] 0.0001730381 0.0002098117 5.774383e-05
[1173,] 0.0002787014 0.0002095871 9.144014e-05
[1174,] 0.0002049479 0.0002097792 6.826960e-05
[1175,] 0.0002006704 0.0002099406 6.842545e-05
[1176,] 0.0001990440 0.0002098454 6.629718e-05
[1177,] 0.0001987690 0.0002097908 6.724471e-05
[1178,] 0.0002167420 0.0002097981 7.175206e-05
[1179,] 0.0002603839 0.0002096081 8.657288e-05
[1180,] 0.0002039190 0.0002097047 6.786996e-05
[1181,] 0.0001967187 0.0002097746 6.637638e-05
[1182,] 0.0002039432 0.0002098113 6.783935e-05
[1183,] 0.0001980308 0.0002098443 6.598301e-05
[1184,] 0.0002027566 0.0002097542 6.782542e-05
[1185,] 0.0001734091 0.0002096545 5.762896e-05
[1186,] 0.0002014413 0.0002096010 6.685639e-05
[1187,] 0.0001987525 0.0002097342 6.626698e-05
[1188,] 0.0001731916 0.0002096017 5.760417e-05
[1189,] 0.0001834038 0.0002096481 6.110886e-05
[1190,] 0.0002223001 0.0002098303 7.367537e-05
[1191,] 0.0002392909 0.0002097749 7.989977e-05
[1192,] 0.0001728037 0.0002096312 5.763226e-05
[1193,] 0.0002105744 0.0002098024 7.022388e-05
[1194,] 0.0001735804 0.0002095950 5.774169e-05
[1195,] 0.0002230428 0.0002096091 7.508005e-05
[1196,] 0.0001750653 0.0002095876 5.842555e-05
[1197,] 0.0002262007 0.0002097828 7.504911e-05
[1198,] 0.0001746212 0.0002095982 5.831411e-05
[1199,] 0.0001795412 0.0002099938 6.054000e-05
[1200,] 0.0001894060 0.0002097760 6.311288e-05
[1201,] 0.0001879576 0.0002097376 6.302942e-05
[1202,] 0.0002217806 0.0002097985 7.341213e-05
[1203,] 0.0001953830 0.0002096332 6.505172e-05
[1204,] 0.0002240176 0.0002097886 7.366382e-05
[1205,] 0.0002085313 0.0002098431 7.001476e-05
[1206,] 0.0002082831 0.0002098472 6.995239e-05
[1207,] 0.0001863384 0.0002097566 6.183221e-05
[1208,] 0.0001855074 0.0002099446 6.274342e-05
[1209,] 0.0001855082 0.0002099673 6.089681e-05
[1210,] 0.0002086037 0.0002097128 6.972888e-05
[1211,] 0.0001855649 0.0002101024 6.311159e-05
[1212,] 0.0001857065 0.0002097351 6.169303e-05
[1213,] 0.0001845183 0.0002095696 6.129206e-05
[1214,] 0.0002076815 0.0002097047 6.934590e-05
[1215,] 0.0001965946 0.0002096344 6.556144e-05
[1216,] 0.0001727585 0.0002098114 5.766908e-05
[1217,] 0.0002125952 0.0002099219 7.212003e-05
[1218,] 0.0002068516 0.0002096470 6.879165e-05
[1219,] 0.0002101038 0.0002095799 6.960855e-05
[1220,] 0.0002079860 0.0002098487 6.917432e-05
[1221,] 0.0002011460 0.0002096474 6.652365e-05
[1222,] 0.0002097973 0.0002097416 7.039275e-05
[1223,] 0.0002102806 0.0002097302 7.053128e-05
[1224,] 0.0002099984 0.0002097352 7.044519e-05
[1225,] 0.0002104740 0.0002097529 7.067704e-05
[1226,] 0.0002092500 0.0002097277 7.013153e-05
[1227,] 0.0002087839 0.0002097452 7.002555e-05
[1228,] 0.0002088151 0.0002097480 7.004505e-05
[1229,] 0.0002207318 0.0002098141 7.376547e-05
[1230,] 0.0002095588 0.0002097301 7.026398e-05
[1231,] 0.0002093509 0.0002098695 7.053208e-05
[1232,] 0.0002096134 0.0002097225 7.025557e-05
[1233,] 0.0002094572 0.0002097533 7.030121e-05
[1234,] 0.0001923877 0.0002098102 6.501070e-05
[1235,] 0.0002090485 0.0002097314 7.007930e-05
[1236,] 0.0001825968 0.0002099443 6.163943e-05
[1237,] 0.0002174895 0.0002099301 7.473551e-05
[1238,] 0.0002024855 0.0002096761 6.734932e-05
[1239,] 0.0001777503 0.0002096896 5.926772e-05
[1240,] 0.0001968902 0.0002097901 6.687819e-05
[1241,] 0.0001914361 0.0002095743 6.373068e-05
[1242,] 0.0001922437 0.0002095591 6.397391e-05
[1243,] 0.0003484934 0.0002095626 1.156685e-04
[1244,] 0.0002322821 0.0002098123 7.765793e-05
[1245,] 0.0002051049 0.0002098402 6.822479e-05
[1246,] 0.0001851867 0.0002098439 6.184616e-05
[1247,] 0.0001825546 0.0002095566 6.079354e-05
[1248,] 0.0002126170 0.0002098317 7.106770e-05
[1249,] 0.0003138999 0.0002097181 1.014257e-04
[1250,] 0.0002023799 0.0002098468 6.738983e-05
[1251,] 0.0003026506 0.0002098113 9.712251e-05
[1252,] 0.0002030264 0.0002098433 6.762685e-05
[1253,] 0.0003069178 0.0002102033 9.574302e-05
[1254,] 0.0002858664 0.0002100082 9.052288e-05
[1255,] 0.0002876011 0.0002100359 9.089094e-05
[1256,] 0.0002888674 0.0002099750 9.160947e-05
[1257,] 0.0003006000 0.0002099437 9.531566e-05
[1258,] 0.0001967293 0.0002099418 6.499103e-05
[1259,] 0.0001971282 0.0002099593 6.507681e-05
[1260,] 0.0002959923 0.0002099499 9.389125e-05
[1261,] 0.0001964357 0.0002099603 6.490419e-05
[1262,] 0.0002953704 0.0002099487 9.371205e-05
[1263,] 0.0002951985 0.0002099439 9.369151e-05
[1264,] 0.0002932534 0.0002099078 9.335198e-05
[1265,] 0.0002634716 0.0002097600 8.740297e-05
[1266,] 0.0002760280 0.0002097581 9.167309e-05
[1267,] 0.0002911461 0.0002099421 9.248993e-05
[1268,] 0.0002940848 0.0002099590 9.326672e-05
[1269,] 0.0002969053 0.0002099628 9.408876e-05
[1270,] 0.0002638122 0.0002097575 8.790169e-05
[1271,] 0.0001968015 0.0002100087 6.495905e-05
[1272,] 0.0001850406 0.0002097548 6.151007e-05
[1273,] 0.0002808778 0.0002097892 9.080332e-05
[1274,] 0.0002222888 0.0002096723 7.400476e-05
[1275,] 0.0001863334 0.0002099177 6.247534e-05
[1276,] 0.0001796104 0.0002107429 5.876052e-05
[1277,] 0.0001920651 0.0002097529 6.318553e-05
[1278,] 0.0002149412 0.0002097620 7.161265e-05
[1279,] 0.0002362288 0.0002098294 7.862755e-05
[1280,] 0.0001838084 0.0002098292 6.088366e-05
[1281,] 0.0001933853 0.0002097133 6.416412e-05
[1282,] 0.0001935947 0.0002097272 6.413264e-05
[1283,] 0.0001739991 0.0002096529 5.795904e-05
[1284,] 0.0001929703 0.0002097956 6.398609e-05
[1285,] 0.0001954728 0.0002097721 6.477492e-05
[1286,] 0.0001932454 0.0002097924 6.408694e-05
[1287,] 0.0002143271 0.0002097846 7.198925e-05
[1288,] 0.0002070395 0.0002098382 6.889160e-05
[1289,] 0.0002100429 0.0002097627 7.011569e-05
[1290,] 0.0002131711 0.0002097552 7.088586e-05
[1291,] 0.0001981819 0.0002095838 6.547735e-05
[1292,] 0.0002084052 0.0002097960 6.938836e-05
[1293,] 0.0001901120 0.0002095544 6.319734e-05
[1294,] 0.0002067206 0.0002098240 6.906012e-05
[1295,] 0.0001778512 0.0002097616 5.877273e-05
[1296,] 0.0001829892 0.0002098496 6.101345e-05
[1297,] 0.0002137346 0.0002096679 7.031971e-05
[1298,] 0.0001960597 0.0002095850 6.516477e-05
[1299,] 0.0002113529 0.0002097619 7.051656e-05
[1300,] 0.0002119079 0.0002097607 7.064130e-05
[1301,] 0.0001960268 0.0002096446 6.579907e-05
[1302,] 0.0001754462 0.0002096797 5.849985e-05
[1303,] 0.0001754897 0.0002096676 5.852157e-05
[1304,] 0.0002463280 0.0002098239 8.186891e-05
[1305,] 0.0001875470 0.0002100770 6.283881e-05
[1306,] 0.0001893765 0.0002097198 6.286874e-05
[1307,] 0.0001920757 0.0002095686 6.381086e-05
[1308,] 0.0002209286 0.0002098004 7.332233e-05
[1309,] 0.0001887875 0.0002096193 6.283349e-05
[1310,] 0.0002155884 0.0002098434 7.197527e-05
[1311,] 0.0001808260 0.0002097427 6.055842e-05
[1312,] 0.0001807124 0.0002096853 6.031860e-05
[1313,] 0.0001980282 0.0002099427 6.478990e-05
[1314,] 0.0002066599 0.0002097363 6.884076e-05
[1315,] 0.0002159328 0.0002097100 7.169141e-05
[1316,] 0.0001894526 0.0002101607 6.269752e-05
[1317,] 0.0002165672 0.0002097183 7.239515e-05
[1318,] 0.0001843893 0.0002095603 6.122379e-05
[1319,] 0.0001876234 0.0002100857 6.258972e-05
[1320,] 0.0001981518 0.0002098454 6.607302e-05
[1321,] 0.0002003341 0.0002097365 6.573733e-05
[1322,] 0.0001987456 0.0002098719 6.623065e-05
[1323,] 0.0002109994 0.0002098492 7.061784e-05
[1324,] 0.0001953351 0.0002099324 6.428138e-05
[1325,] 0.0002041816 0.0002098820 6.777339e-05
[1326,] 0.0002074479 0.0002097375 6.906181e-05
[1327,] 0.0002081028 0.0002098077 6.955287e-05
[1328,] 0.0002124449 0.0002097969 7.107637e-05
[1329,] 0.0001843140 0.0002097149 6.136235e-05
[1330,] 0.0001842192 0.0002097075 6.139258e-05
[1331,] 0.0001981444 0.0002098226 6.604264e-05
[1332,] 0.0001978239 0.0002097717 6.610568e-05
[1333,] 0.0001979133 0.0002098379 6.601041e-05
[1334,] 0.0002075889 0.0002099183 6.948267e-05
[1335,] 0.0001982682 0.0002098211 6.608671e-05
[1336,] 0.0001767101 0.0002096512 5.888366e-05
[1337,] 0.0001869529 0.0002098365 6.260552e-05
[1338,] 0.0001764622 0.0002096862 5.878213e-05
[1339,] 0.0001793355 0.0002096689 5.975305e-05
[1340,] 0.0001739478 0.0002095532 5.793359e-05
[1341,] 0.0002086123 0.0002098280 6.992866e-05
[1342,] 0.0001799271 0.0002098457 6.009572e-05
[1343,] 0.0001939324 0.0002096700 6.458080e-05
[1344,] 0.0001796278 0.0002098680 5.995307e-05
[1345,] 0.0002072297 0.0002097584 6.916125e-05
[1346,] 0.0002086266 0.0002099276 6.991076e-05
[1347,] 0.0001919682 0.0002096326 6.403945e-05
[1348,] 0.0002101058 0.0002098321 6.946885e-05
[1349,] 0.0001732862 0.0002096193 5.777110e-05
[1350,] 0.0001976710 0.0002098229 6.587815e-05
[1351,] 0.0002029004 0.0002099264 6.645808e-05
[1352,] 0.0001785968 0.0002097171 5.945877e-05
[1353,] 0.0001789903 0.0002098457 6.010505e-05
[1354,] 0.0001954445 0.0002098093 6.519734e-05
[1355,] 0.0001913040 0.0002097170 6.341151e-05
[1356,] 0.0001810329 0.0002095941 6.026679e-05
[1357,] 0.0001824053 0.0002095966 6.062240e-05
[1358,] 0.0001799354 0.0002097316 6.005651e-05
[1359,] 0.0001835999 0.0002095969 6.100195e-05
[1360,] 0.0002228480 0.0002098739 7.493626e-05
[1361,] 0.0001828350 0.0002095920 6.079423e-05
[1362,] 0.0001826964 0.0002095936 6.073111e-05
[1363,] 0.0001825962 0.0002096007 6.066165e-05
[1364,] 0.0001814366 0.0002095980 6.030458e-05
[1365,] 0.0001900290 0.0002098217 6.348361e-05
[1366,] 0.0002166823 0.0002097802 7.168331e-05
[1367,] 0.0001852762 0.0002096530 6.165002e-05
[1368,] 0.0001807087 0.0002098075 6.040216e-05
[1369,] 0.0001821184 0.0002095961 6.053250e-05
[1370,] 0.0001866574 0.0002097815 6.221664e-05
[1371,] 0.0001961490 0.0002098084 6.543059e-05
[1372,] 0.0002011178 0.0002098460 6.712960e-05
[1373,] 0.0002073570 0.0002099264 6.957498e-05
[1374,] 0.0001849180 0.0002098122 6.166124e-05
[1375,] 0.0001850869 0.0002096370 6.158135e-05
[1376,] 0.0001822850 0.0002096159 6.070929e-05
[1377,] 0.0001753705 0.0002096606 5.833326e-05
[1378,] 0.0002054200 0.0002098056 6.847343e-05
[1379,] 0.0001920174 0.0002097189 6.319377e-05
[1380,] 0.0002005016 0.0002097670 6.638548e-05
[1381,] 0.0002204177 0.0002098085 7.358896e-05
[1382,] 0.0002014318 0.0002097608 6.671157e-05
[1383,] 0.0001893461 0.0002097748 6.233298e-05
[1384,] 0.0002059750 0.0002098908 6.875129e-05
[1385,] 0.0002061155 0.0002098963 6.882147e-05
[1386,] 0.0001768807 0.0002097253 5.867160e-05
[1387,] 0.0002057731 0.0002098757 6.864667e-05
[1388,] 0.0001860341 0.0002096816 6.147420e-05
[1389,] 0.0001795788 0.0002098728 5.954079e-05
[1390,] 0.0002100266 0.0002098459 7.021441e-05
[1391,] 0.0002342494 0.0002098087 7.830577e-05
[1392,] 0.0001805844 0.0002096292 5.995788e-05
[1393,] 0.0001801778 0.0002098801 5.969804e-05
[1394,] 0.0001816797 0.0002098720 6.015900e-05
[1395,] 0.0001961562 0.0002098080 6.539800e-05
[1396,] 0.0001861348 0.0002095967 6.197884e-05
[1397,] 0.0001819845 0.0002099013 6.040898e-05
[1398,] 0.0001845737 0.0002096089 6.150290e-05
[1399,] 0.0001845933 0.0002096043 6.149649e-05
[1400,] 0.0001844957 0.0002095793 6.145089e-05
[1401,] 0.0001847426 0.0002096088 6.160999e-05
[1402,] 0.0001846944 0.0002096073 6.158892e-05
[1403,] 0.0002316438 0.0002098785 7.804649e-05
[1404,] 0.0001848174 0.0002098413 6.150860e-05
[1405,] 0.0001843909 0.0002098973 6.116664e-05
[1406,] 0.0001855314 0.0002103723 6.344452e-05
[1407,] 0.0001901383 0.0002099598 6.365858e-05
[1408,] 0.0001939167 0.0002097811 6.575451e-05
[1409,] 0.0001799920 0.0002097319 5.983733e-05
[1410,] 0.0001758561 0.0002097438 5.880872e-05
[1411,] 0.0001801179 0.0002097243 6.030608e-05
[1412,] 0.0002099235 0.0002100393 7.223077e-05
[1413,] 0.0001837599 0.0002097530 6.159164e-05
[1414,] 0.0001782857 0.0002097514 5.931577e-05
[1415,] 0.0001832491 0.0002098272 6.154010e-05
[1416,] 0.0001913863 0.0002100030 6.427653e-05
[1417,] 0.0001918218 0.0002100030 6.445316e-05
[1418,] 0.0001917250 0.0002100030 6.441374e-05
[1419,] 0.0001918558 0.0002100030 6.446708e-05
[1420,] 0.0001918076 0.0002100026 6.444687e-05
[1421,] 0.0001919568 0.0002100026 6.450717e-05
[1422,] 0.0001916202 0.0002100030 6.437156e-05
[1423,] 0.0001918623 0.0002100099 6.447965e-05
[1424,] 0.0001917654 0.0002100048 6.443301e-05
[1425,] 0.0001914657 0.0002100050 6.431115e-05
[1426,] 0.0002397324 0.0002098658 8.280952e-05
[1427,] 0.0001904968 0.0002099976 6.389629e-05
[1428,] 0.0001905144 0.0002100073 6.391708e-05
[1429,] 0.0001903384 0.0002100208 6.385800e-05
[1430,] 0.0001909748 0.0002100071 6.410945e-05
[1431,] 0.0001910533 0.0002099989 6.413170e-05
[1432,] 0.0002354035 0.0002100941 8.220051e-05
[1433,] 0.0001911179 0.0002100109 6.417433e-05
[1434,] 0.0001909777 0.0002100114 6.411692e-05
[1435,] 0.0001910264 0.0002100037 6.412685e-05
[1436,] 0.0001909142 0.0002100062 6.408388e-05
[1437,] 0.0001909670 0.0002100023 6.410067e-05
[1438,] 0.0001904378 0.0002100003 6.387701e-05
[1439,] 0.0001911874 0.0002100010 6.419006e-05
[1440,] 0.0002339024 0.0002098294 7.783662e-05
[1441,] 0.0002071709 0.0002096250 6.953165e-05
[1442,] 0.0001915328 0.0002100029 6.433375e-05
[1443,] 0.0001907963 0.0002100023 6.402978e-05
[1444,] 0.0001913802 0.0002099979 6.426466e-05
[1445,] 0.0001914244 0.0002100336 6.432783e-05
[1446,] 0.0001829778 0.0002098461 6.146246e-05
[1447,] 0.0002375307 0.0002100046 8.263938e-05
[1448,] 0.0002355709 0.0002098117 7.838274e-05
[1449,] 0.0001915114 0.0002096640 6.384941e-05
[1450,] 0.0002367356 0.0002098072 7.873285e-05
[1451,] 0.0002338084 0.0002098115 7.781724e-05
[1452,] 0.0001825172 0.0002098307 6.126023e-05
[1453,] 0.0002376689 0.0002098077 7.901866e-05
[1454,] 0.0002391156 0.0002098076 7.949621e-05
[1455,] 0.0002383173 0.0002098077 7.923250e-05
[1456,] 0.0002383749 0.0002098080 7.923334e-05
[1457,] 0.0002384758 0.0002098075 7.929731e-05
[1458,] 0.0002379134 0.0002098087 7.899706e-05
[1459,] 0.0002340878 0.0002098078 7.776715e-05
[1460,] 0.0001995873 0.0002098225 6.650764e-05
[1461,] 0.0001816927 0.0002097511 6.083097e-05
[1462,] 0.0002009383 0.0002098254 6.695339e-05
[1463,] 0.0001926908 0.0002100176 6.478738e-05
[1464,] 0.0002433782 0.0002098092 8.125036e-05
[1465,] 0.0002430198 0.0002098093 8.113669e-05
[1466,] 0.0001810200 0.0002097886 6.064510e-05
[1467,] 0.0002439965 0.0002098101 8.150932e-05
[1468,] 0.0002401086 0.0002098094 8.016495e-05
[1469,] 0.0001994785 0.0002098516 6.642370e-05
[1470,] 0.0002436145 0.0002098083 8.117802e-05
[1471,] 0.0002424015 0.0002098084 8.083387e-05
[1472,] 0.0001962562 0.0002095890 6.517227e-05
[1473,] 0.0001965334 0.0002095866 6.532606e-05
[1474,] 0.0002328311 0.0002095531 7.753962e-05
[1475,] 0.0002440146 0.0002098199 8.126834e-05
[1476,] 0.0002015449 0.0002098237 6.719928e-05
[1477,] 0.0001791809 0.0002096883 5.970049e-05
[1478,] 0.0001813691 0.0002096975 6.064795e-05
[1479,] 0.0002078996 0.0002095819 6.961893e-05
[1480,] 0.0001838069 0.0002096786 6.156368e-05
[1481,] 0.0001805732 0.0002098427 6.052259e-05
[1482,] 0.0001816382 0.0002098281 6.094260e-05
[1483,] 0.0001935881 0.0002099212 6.373907e-05
[1484,] 0.0001950960 0.0002097604 6.543840e-05
[1485,] 0.0001942447 0.0002097366 6.493466e-05
[1486,] 0.0001943278 0.0002097376 6.497377e-05
[1487,] 0.0001799811 0.0002098583 5.949574e-05
[1488,] 0.0002173937 0.0002098272 7.226202e-05
[1489,] 0.0001727440 0.0002096055 5.749495e-05
[1490,] 0.0001797282 0.0002096896 5.987098e-05
[1491,] 0.0001726205 0.0002095982 5.749230e-05
[1492,] 0.0002138660 0.0002096148 7.123118e-05
[1493,] 0.0001786274 0.0002095602 5.949414e-05
[1494,] 0.0001736392 0.0002097146 5.777979e-05
[1495,] 0.0001990539 0.0002098768 6.649966e-05
[1496,] 0.0001863202 0.0002096525 6.186486e-05
[1497,] 0.0001863169 0.0002096429 6.192311e-05
[1498,] 0.0001865228 0.0002098455 6.232521e-05
[1499,] 0.0001809453 0.0002097159 6.030399e-05
[1500,] 0.0001809244 0.0002097160 6.029529e-05
[1501,] 0.0002040338 0.0002098906 6.803586e-05
[1502,] 0.0001930883 0.0002096029 6.447004e-05
[1503,] 0.0001801465 0.0002097167 6.001194e-05
[1504,] 0.0001726590 0.0002095982 5.750613e-05
[1505,] 0.0001802640 0.0002097164 6.005795e-05
[1506,] 0.0001865731 0.0002098666 6.238918e-05
[1507,] 0.0001836729 0.0002100015 6.128413e-05
[1508,] 0.0002111869 0.0002096952 7.000437e-05
[1509,] 0.0002766778 0.0002100845 8.712202e-05
[1510,] 0.0002944153 0.0002101544 9.249530e-05
[1511,] 0.0003159019 0.0002096531 1.038112e-04
[1512,] 0.0003157549 0.0002096534 1.037559e-04
[1513,] 0.0003458345 0.0002097055 1.109299e-04
[1514,] 0.0003122122 0.0002096461 1.028694e-04
[1515,] 0.0003156136 0.0002096453 1.040099e-04
[1516,] 0.0003586413 0.0002095804 1.185493e-04
[1517,] 0.0003177684 0.0002096457 1.046977e-04
[1518,] 0.0003550948 0.0002095813 1.173096e-04
[1519,] 0.0003178844 0.0002096497 1.045835e-04
[1520,] 0.0003174245 0.0002096468 1.045401e-04
[1521,] 0.0003174643 0.0002097840 1.025504e-04
[1522,] 0.0003166612 0.0002096474 1.042674e-04
[1523,] 0.0003272488 0.0002098390 1.049435e-04
[1524,] 0.0003241708 0.0002098313 1.040718e-04
[1525,] 0.0003271034 0.0002098309 1.049886e-04
[1526,] 0.0003155771 0.0002096771 1.031012e-04
[1527,] 0.0003217466 0.0002096602 1.052700e-04
[1528,] 0.0003549257 0.0002096345 1.195008e-04
[1529,] 0.0005244313 0.0002096405 1.803570e-04
[1530,] 0.0003601601 0.0002097797 1.239829e-04
[1531,] 0.0002366349 0.0002096870 7.734933e-05
[1532,] 0.0001920184 0.0002099438 6.479737e-05
[1533,] 0.0003562061 0.0002097042 1.140912e-04
[1534,] 0.0001999144 0.0002098387 6.667819e-05
[1535,] 0.0002782389 0.0002097782 8.932703e-05
[1536,] 0.0002770271 0.0002097832 8.891869e-05
[1537,] 0.0002741923 0.0002098218 8.786482e-05
[1538,] 0.0002681741 0.0002097335 8.657639e-05
[1539,] 0.0002763805 0.0002097171 8.926033e-05
[1540,] 0.0002466737 0.0002097109 8.005526e-05
[1541,] 0.0002422367 0.0002097099 7.868021e-05
[1542,] 0.0002077273 0.0002098545 6.858349e-05
[1543,] 0.0002555920 0.0002096622 8.323362e-05
[1544,] 0.0002437480 0.0002098343 7.838857e-05
[1545,] 0.0002156267 0.0002098099 7.105851e-05
[1546,] 0.0002127706 0.0002098157 7.088328e-05
[1547,] 0.0003237787 0.0002096030 1.055260e-04
[1548,] 0.0002100839 0.0002098367 6.968547e-05
[1549,] 0.0002602950 0.0002100151 8.273333e-05
[1550,] 0.0002136974 0.0002098162 7.115624e-05
[1551,] 0.0002054713 0.0002096449 6.843977e-05
[1552,] 0.0002512594 0.0002100219 7.988697e-05
[1553,] 0.0002054907 0.0002096637 6.842779e-05
[1554,] 0.0002239599 0.0002097317 7.484357e-05
[1555,] 0.0002608926 0.0002098390 9.018635e-05
[1556,] 0.0001944380 0.0002098636 6.434837e-05
[1557,] 0.0001990269 0.0002096860 6.559257e-05
[1558,] 0.0001968890 0.0002096538 6.503137e-05
[1559,] 0.0001897555 0.0002096456 6.299727e-05
[1560,] 0.0001861869 0.0002108234 6.418012e-05
[1561,] 0.0002278770 0.0002095759 7.638871e-05
[1562,] 0.0001936969 0.0002097606 6.393547e-05
[1563,] 0.0002178223 0.0002099030 7.038609e-05
[1564,] 0.0001754204 0.0002101947 5.819606e-05
[1565,] 0.0002015807 0.0002095812 6.651588e-05
[1566,] 0.0002015727 0.0002100154 6.596023e-05
[1567,] 0.0002013884 0.0002103269 6.519788e-05
[1568,] 0.0001906722 0.0002097067 6.277287e-05
[1569,] 0.0001948261 0.0002097677 6.387525e-05
[1570,] 0.0001857783 0.0002097317 6.129040e-05
[1571,] 0.0001876486 0.0002097842 6.177710e-05
[1572,] 0.0001862549 0.0002097948 6.137110e-05
[1573,] 0.0001926446 0.0002097092 6.331644e-05
[1574,] 0.0001856727 0.0002097452 6.124364e-05
[1575,] 0.0001813782 0.0002099838 5.975910e-05
[1576,] 0.0001911339 0.0002095768 6.319974e-05
[1577,] 0.0001876183 0.0002097369 6.180758e-05
[1578,] 0.0001782691 0.0002100100 5.901568e-05
[1579,] 0.0001894455 0.0002097027 6.238991e-05
[1580,] 0.0001831248 0.0002098427 6.055446e-05
[1581,] 0.0001948185 0.0002095351 6.472352e-05
[1582,] 0.0001933751 0.0002099100 6.323845e-05
[1583,] 0.0002096785 0.0002096680 7.004597e-05
[1584,] 0.0001762706 0.0002097877 5.862735e-05
[1585,] 0.0002087765 0.0002095901 6.953649e-05
[1586,] 0.0002087731 0.0002095891 6.952823e-05
[1587,] 0.0002085518 0.0002095925 6.946837e-05
[1588,] 0.0001828830 0.0002098000 6.121740e-05
[1589,] 0.0002088794 0.0002095874 6.952585e-05
[1590,] 0.0001962476 0.0002101324 6.414159e-05
[1591,] 0.0001867407 0.0002097266 6.163814e-05
[1592,] 0.0002097008 0.0002097382 6.954684e-05
[1593,] 0.0001922682 0.0002098027 6.503360e-05
[1594,] 0.0002977975 0.0002095583 9.889021e-05
[1595,] 0.0001762054 0.0002098229 5.871977e-05
[1596,] 0.0002057070 0.0002097637 6.873904e-05
[1597,] 0.0002021389 0.0002097581 6.637750e-05
[1598,] 0.0002682381 0.0002100765 9.435287e-05
[1599,] 0.0002471632 0.0002095682 8.188182e-05
[1600,] 0.0002067971 0.0002099007 6.891936e-05
[1601,] 0.0002067931 0.0002099132 6.893706e-05
[1602,] 0.0002055848 0.0002095770 6.851766e-05
[1603,] 0.0002061784 0.0002099910 6.868974e-05
[1604,] 0.0002055229 0.0002095768 6.849301e-05
[1605,] 0.0002054410 0.0002095666 6.843902e-05
[1606,] 0.0002056015 0.0002095710 6.851059e-05
[1607,] 0.0001753341 0.0002096564 5.831775e-05
[1608,] 0.0002076341 0.0002095623 6.920965e-05
[1609,] 0.0002054026 0.0002095687 6.842845e-05
[1610,] 0.0002052548 0.0002095854 6.829237e-05
[1611,] 0.0002067007 0.0002095557 6.876759e-05
[1612,] 0.0002052312 0.0002096183 6.827846e-05
[1613,] 0.0001997561 0.0002097217 6.719308e-05
[1614,] 0.0002055110 0.0002095956 6.851617e-05
[1615,] 0.0002093408 0.0002095757 6.978735e-05
[1616,] 0.0001789592 0.0002097487 5.967998e-05
[1617,] 0.0001775236 0.0002098165 5.925787e-05
[1618,] 0.0002100996 0.0002097353 7.047783e-05
[1619,] 0.0001759628 0.0002096123 5.853869e-05
[1620,] 0.0001804037 0.0002097457 6.014140e-05
[1621,] 0.0002118490 0.0002095769 7.037124e-05
[1622,] 0.0002075543 0.0002098793 6.874609e-05
[1623,] 0.0002152759 0.0002096009 7.138380e-05
[1624,] 0.0002153695 0.0002095844 7.153756e-05
[1625,] 0.0002152923 0.0002095827 7.153299e-05
[1626,] 0.0001808495 0.0002099562 6.091582e-05
[1627,] 0.0001817144 0.0002099564 6.125283e-05
[1628,] 0.0001819301 0.0002096166 6.048296e-05
[1629,] 0.0001922976 0.0002098035 6.414520e-05
[1630,] 0.0002120343 0.0002095924 7.083329e-05
[1631,] 0.0002090080 0.0002098938 6.987247e-05
[1632,] 0.0001832244 0.0002100566 6.063567e-05
[1633,] 0.0002090249 0.0002098873 6.986526e-05
[1634,] 0.0002339869 0.0002096873 7.827349e-05
[1635,] 0.0002374629 0.0002096836 7.926164e-05
[1636,] 0.0001926413 0.0002098699 6.486092e-05
[1637,] 0.0002074153 0.0002101193 6.892795e-05
[1638,] 0.0002074847 0.0002102073 6.893366e-05
[1639,] 0.0002075562 0.0002102060 6.893664e-05
[1640,] 0.0002062569 0.0002103842 6.875431e-05
[1641,] 0.0002050603 0.0002095579 6.827194e-05
[1642,] 0.0002218693 0.0002099105 7.147394e-05
[1643,] 0.0002177513 0.0002097744 7.076517e-05
[1644,] 0.0001784878 0.0002096157 5.935026e-05
[1645,] 0.0002077910 0.0002097367 6.921515e-05
[1646,] 0.0001993744 0.0002098607 6.524601e-05
[1647,] 0.0001915426 0.0002097444 6.377761e-05
[1648,] 0.0002069431 0.0002100942 6.893925e-05
[1649,] 0.0002068506 0.0002100670 6.899521e-05
[1650,] 0.0001892229 0.0002097708 6.255484e-05
[1651,] 0.0001854842 0.0002098332 6.129113e-05
[1652,] 0.0002030933 0.0002103321 6.761720e-05
[1653,] 0.0001750602 0.0002097426 5.837282e-05
[1654,] 0.0001876415 0.0002096993 6.216523e-05
[1655,] 0.0001866863 0.0002097097 6.181299e-05
[1656,] 0.0002032634 0.0002102980 6.761387e-05
[1657,] 0.0002031715 0.0002102911 6.762568e-05
[1658,] 0.0001740659 0.0002097087 5.803914e-05
[1659,] 0.0001766784 0.0002098458 5.835791e-05
[1660,] 0.0001760964 0.0002097946 5.825292e-05
[1661,] 0.0001770992 0.0002097400 5.883482e-05
[1662,] 0.0001774910 0.0002097032 5.926615e-05
[1663,] 0.0001961378 0.0002101185 6.515552e-05
[1664,] 0.0001758375 0.0002098021 5.817563e-05
[1665,] 0.0002105144 0.0002097736 6.948887e-05
[1666,] 0.0001789460 0.0002096875 5.957192e-05
[1667,] 0.0001780613 0.0002096760 5.930865e-05
[1668,] 0.0002074163 0.0002099818 6.922870e-05
[1669,] 0.0002074616 0.0002098872 6.913703e-05
[1670,] 0.0001886394 0.0002097104 6.265878e-05
[1671,] 0.0002128138 0.0002098631 7.130489e-05
[1672,] 0.0002073918 0.0002099310 6.907051e-05
[1673,] 0.0002073251 0.0002099439 6.910500e-05
[1674,] 0.0002073078 0.0002099312 6.908899e-05
[1675,] 0.0002073101 0.0002099471 6.913628e-05
[1676,] 0.0002051987 0.0002098034 6.835002e-05
[1677,] 0.0001833134 0.0002095640 6.091170e-05
[1678,] 0.0002011715 0.0002098831 6.723534e-05
[1679,] 0.0002028946 0.0002097887 6.756673e-05
[1680,] 0.0002001857 0.0002097363 6.681046e-05
[1681,] 0.0002000188 0.0002098143 6.674243e-05
[1682,] 0.0002004326 0.0002098228 6.692310e-05
[1683,] 0.0002054606 0.0002097837 6.846212e-05
[1684,] 0.0002002475 0.0002097901 6.675343e-05
[1685,] 0.0002002471 0.0002097864 6.674872e-05
[1686,] 0.0002003065 0.0002098378 6.681159e-05
[1687,] 0.0001774415 0.0002104631 5.912374e-05
[1688,] 0.0001788973 0.0002104590 5.912133e-05
[1689,] 0.0001912174 0.0002097168 6.295004e-05
[1690,] 0.0001856543 0.0002101495 6.082268e-05
[1691,] 0.0001739243 0.0002105511 5.819864e-05
[1692,] 0.0001804656 0.0002099386 6.002553e-05
[1693,] 0.0001819435 0.0002099491 6.023592e-05
[1694,] 0.0001820518 0.0002098861 6.029286e-05
[1695,] 0.0001824121 0.0002099107 6.036765e-05
[1696,] 0.0002170570 0.0002098360 7.250626e-05
[1697,] 0.0001890571 0.0002104779 6.489806e-05
[1698,] 0.0001817730 0.0002098040 6.058561e-05
[1699,] 0.0001796557 0.0002103837 5.970693e-05
[1700,] 0.0001791609 0.0002097944 5.969297e-05
[1701,] 0.0001794295 0.0002097737 5.967211e-05
[1702,] 0.0001775294 0.0002096443 5.916895e-05
[1703,] 0.0001775588 0.0002096363 5.899219e-05
[1704,] 0.0002087761 0.0002103344 7.208193e-05
[1705,] 0.0001737653 0.0002095891 5.782319e-05
[1706,] 0.0001823587 0.0002098097 6.078744e-05
[1707,] 0.0001836311 0.0002098422 6.149562e-05
[1708,] 0.0001771019 0.0002097125 5.900554e-05
[1709,] 0.0002053743 0.0002097880 6.842095e-05
[1710,] 0.0001986761 0.0002102896 6.682318e-05
[1711,] 0.0002024806 0.0002099857 6.808785e-05
[1712,] 0.0001791769 0.0002096548 5.958011e-05
[1713,] 0.0002108338 0.0002101234 7.139045e-05
[1714,] 0.0002060735 0.0002098756 6.884326e-05
[1715,] 0.0002057857 0.0002096145 6.804104e-05
[1716,] 0.0002149393 0.0002099471 7.072270e-05
[1717,] 0.0001765806 0.0002099754 5.900490e-05
[1718,] 0.0001875631 0.0002096488 6.258134e-05
[1719,] 0.0002176640 0.0002097812 7.195862e-05
[1720,] 0.0002019040 0.0002098031 6.725124e-05
[1721,] 0.0002084820 0.0002099422 6.863433e-05
[1722,] 0.0002138576 0.0002098567 7.160633e-05
[1723,] 0.0002049299 0.0002098049 6.821875e-05
[1724,] 0.0002011092 0.0002101064 6.796852e-05
[1725,] 0.0002089177 0.0002098576 6.886890e-05
[1726,] 0.0002177661 0.0002098065 7.288477e-05
[1727,] 0.0002082374 0.0002098263 6.937421e-05
[1728,] 0.0001908518 0.0002095860 6.350058e-05
[1729,] 0.0002195281 0.0002098143 7.357064e-05
[1730,] 0.0002145107 0.0002098521 7.181802e-05
[1731,] 0.0001822415 0.0002096508 6.056093e-05
[1732,] 0.0002172225 0.0002098533 7.146453e-05
[1733,] 0.0001927418 0.0002096552 6.428463e-05
[1734,] 0.0002124550 0.0002098527 7.038817e-05
[1735,] 0.0002142149 0.0002098486 7.169315e-05
[1736,] 0.0002048196 0.0002098597 6.991145e-05
[1737,] 0.0002130112 0.0002097492 7.076076e-05
[1738,] 0.0001926491 0.0002095960 6.402081e-05
[1739,] 0.0001892606 0.0002096314 6.354793e-05
[1740,] 0.0001857033 0.0002096231 6.165106e-05
[1741,] 0.0002177226 0.0002099690 7.140132e-05
[1742,] 0.0002060710 0.0002095584 6.881523e-05
[1743,] 0.0002170855 0.0002098198 7.155906e-05
[1744,] 0.0002164296 0.0002098233 7.135161e-05
[1745,] 0.0001887902 0.0002096614 6.301840e-05
[1746,] 0.0001888110 0.0002096635 6.305682e-05
[1747,] 0.0002164947 0.0002097943 7.198153e-05
[1748,] 0.0002197999 0.0002097888 7.310361e-05
[1749,] 0.0001809154 0.0002096607 6.036456e-05
[1750,] 0.0002156943 0.0002097911 7.182430e-05
[1751,] 0.0002154181 0.0002097934 7.217760e-05
[1752,] 0.0002008765 0.0002098122 6.685880e-05
[1753,] 0.0001857876 0.0002096159 6.173109e-05
[1754,] 0.0002166724 0.0002097906 7.216539e-05
[1755,] 0.0002170054 0.0002097913 7.225273e-05
[1756,] 0.0002167596 0.0002097922 7.215040e-05
[1757,] 0.0001955664 0.0002095839 6.511423e-05
[1758,] 0.0002093040 0.0002098603 7.016129e-05
[1759,] 0.0002103534 0.0002099832 7.084953e-05
[1760,] 0.0002103400 0.0002100007 7.087565e-05
[1761,] 0.0002044138 0.0002095890 6.811611e-05
[1762,] 0.0002094624 0.0002099684 7.045504e-05
[1763,] 0.0002085409 0.0002099612 7.007384e-05
[1764,] 0.0002096538 0.0002099614 7.053480e-05
[1765,] 0.0002008777 0.0002098030 6.711130e-05
[1766,] 0.0002044867 0.0002096574 6.818508e-05
[1767,] 0.0002099108 0.0002099473 7.060367e-05
[1768,] 0.0002040806 0.0002100644 7.006233e-05
[1769,] 0.0002081722 0.0002098175 6.935001e-05
[1770,] 0.0002071833 0.0002100861 6.959055e-05
[1771,] 0.0002226293 0.0002099575 7.298474e-05
[1772,] 0.0002110695 0.0002098220 7.083755e-05
[1773,] 0.0002088635 0.0002098634 7.002951e-05
[1774,] 0.0002009785 0.0002095777 6.722383e-05
[1775,] 0.0002073540 0.0002100561 6.961412e-05
[1776,] 0.0002093086 0.0002100188 7.042509e-05
[1777,] 0.0002073386 0.0002100257 6.959534e-05
[1778,] 0.0002076170 0.0002098758 6.943342e-05
[1779,] 0.0001821224 0.0002097306 6.107956e-05
[1780,] 0.0001821337 0.0002096224 6.050839e-05
[1781,] 0.0002011999 0.0002098054 6.704543e-05
[1782,] 0.0002070376 0.0002100359 6.946722e-05
[1783,] 0.0001866577 0.0002096548 6.248128e-05
[1784,] 0.0001971968 0.0002096792 6.612155e-05
[1785,] 0.0001951002 0.0002099131 6.535282e-05
[1786,] 0.0001832019 0.0002096352 6.080080e-05
[1787,] 0.0001920912 0.0002096435 6.438457e-05
[1788,] 0.0002075763 0.0002098664 6.940616e-05
[1789,] 0.0002075092 0.0002098606 6.937102e-05
[1790,] 0.0001942362 0.0002098046 6.472843e-05
[1791,] 0.0001927411 0.0002097013 6.472417e-05
[1792,] 0.0002006517 0.0002097260 6.673212e-05
[1793,] 0.0002071636 0.0002098433 6.904463e-05
[1794,] 0.0002335010 0.0002096504 7.742537e-05
[1795,] 0.0001905658 0.0002102255 6.540850e-05
[1796,] 0.0002002812 0.0002098411 6.673454e-05
[1797,] 0.0001982551 0.0002097698 6.613326e-05
[1798,] 0.0002268418 0.0002096778 7.664286e-05
[1799,] 0.0002410090 0.0002097264 8.063689e-05
[1800,] 0.0002319458 0.0002097230 7.745910e-05
[1801,] 0.0002256693 0.0002097249 7.533079e-05
[1802,] 0.0002325965 0.0002103753 8.212381e-05
[1803,] 0.0001807196 0.0002097235 5.983224e-05
[1804,] 0.0001819965 0.0002100025 6.161636e-05
[1805,] 0.0002339132 0.0002097244 7.804658e-05
[1806,] 0.0001779912 0.0002097434 5.923129e-05
[1807,] 0.0002173760 0.0002106147 7.603413e-05
[1808,] 0.0001930672 0.0002098221 6.434762e-05
[1809,] 0.0001724335 0.0002100666 5.761239e-05
[1810,] 0.0002775075 0.0002098380 9.492108e-05
[1811,] 0.0001779459 0.0002099148 5.980127e-05
[1812,] 0.0001997076 0.0002097698 6.680208e-05
[1813,] 0.0002076501 0.0002104541 7.169232e-05
[1814,] 0.0002540993 0.0002097844 8.737850e-05
[1815,] 0.0002421391 0.0002096645 8.222751e-05
[1816,] 0.0002007459 0.0002098327 6.687220e-05
[1817,] 0.0002287830 0.0002097965 7.783054e-05
[1818,] 0.0002083846 0.0002097148 6.924439e-05
[1819,] 0.0001988880 0.0002097712 6.621499e-05
[1820,] 0.0001998917 0.0002098328 6.659224e-05
[1821,] 0.0002083735 0.0002097144 6.924167e-05
[1822,] 0.0002083577 0.0002097177 6.923754e-05
[1823,] 0.0002083727 0.0002097206 6.923891e-05
[1824,] 0.0002281310 0.0002095635 7.629992e-05
[1825,] 0.0002227851 0.0002097767 7.556872e-05
[1826,] 0.0002083749 0.0002097139 6.924214e-05
[1827,] 0.0002184313 0.0002095715 7.299989e-05
[1828,] 0.0002174179 0.0002095702 7.263382e-05
[1829,] 0.0002117997 0.0002097670 7.172957e-05
[1830,] 0.0002081826 0.0002096857 6.921667e-05
[1831,] 0.0002083117 0.0002096882 6.924158e-05
[1832,] 0.0002146409 0.0002095755 7.180065e-05
[1833,] 0.0002122471 0.0002095940 7.116075e-05
[1834,] 0.0001988675 0.0002098350 6.628292e-05
[1835,] 0.0002179310 0.0002097914 7.390148e-05
[1836,] 0.0002086872 0.0002096801 6.932407e-05
[1837,] 0.0002289524 0.0002095619 7.655103e-05
[1838,] 0.0002085310 0.0002096742 6.929221e-05
[1839,] 0.0002086140 0.0002096873 6.930251e-05
[1840,] 0.0002099191 0.0002097394 7.092550e-05
[1841,] 0.0002095087 0.0002098352 7.113319e-05
[1842,] 0.0002166208 0.0002097903 7.342727e-05
[1843,] 0.0001996569 0.0002097938 6.727850e-05
[1844,] 0.0001997884 0.0002097990 6.734283e-05
[1845,] 0.0001945723 0.0002097714 6.538257e-05
[1846,] 0.0002065343 0.0002098006 6.970147e-05
[1847,] 0.0002076916 0.0002096263 6.919271e-05
[1848,] 0.0002132141 0.0002098982 7.264791e-05
[1849,] 0.0002099569 0.0002099555 7.186524e-05
[1850,] 0.0002208767 0.0002097083 7.487409e-05
[1851,] 0.0002020475 0.0002097766 6.822014e-05
[1852,] 0.0002001152 0.0002096966 6.707371e-05
[1853,] 0.0002127424 0.0002096757 7.192433e-05
[1854,] 0.0001765631 0.0002096393 5.882000e-05
[1855,] 0.0001747101 0.0002096417 5.819919e-05
[1856,] 0.0002073891 0.0002096421 6.906376e-05
[1857,] 0.0002560123 0.0002097909 8.495073e-05
[1858,] 0.0001926693 0.0002096025 6.421758e-05
[1859,] 0.0001759114 0.0002098977 5.908924e-05
[1860,] 0.0001841671 0.0002098896 6.155221e-05
[1861,] 0.0001851808 0.0002098660 6.195522e-05
[1862,] 0.0001845891 0.0002099232 6.175128e-05
[1863,] 0.0002086611 0.0002098215 6.924548e-05
[1864,] 0.0001853299 0.0002097949 6.173259e-05
[1865,] 0.0002210808 0.0002098347 7.415056e-05
[1866,] 0.0001786572 0.0002100861 5.970449e-05
[1867,] 0.0002108730 0.0002098816 7.108079e-05
[1868,] 0.0001866347 0.0002097946 6.234613e-05
[1869,] 0.0002110818 0.0002098053 7.003260e-05
[1870,] 0.0002114725 0.0002098054 7.015436e-05
[1871,] 0.0002113743 0.0002098037 7.013297e-05
[1872,] 0.0002114136 0.0002099993 6.966476e-05
[1873,] 0.0001787279 0.0002097982 5.974122e-05
[1874,] 0.0001790653 0.0002099535 5.996692e-05
[1875,] 0.0001798012 0.0002101699 6.047311e-05
[1876,] 0.0002104117 0.0002098100 6.979847e-05
[1877,] 0.0002291006 0.0002098179 7.431808e-05
[1878,] 0.0001770744 0.0002106130 6.029425e-05
[1879,] 0.0002278831 0.0002096665 7.553737e-05
[1880,] 0.0001830809 0.0002096775 6.097996e-05
[1881,] 0.0001959239 0.0002096178 6.547179e-05
[1882,] 0.0001959555 0.0002096234 6.555613e-05
[1883,] 0.0002114119 0.0002096050 7.009300e-05
[1884,] 0.0002171029 0.0002098453 7.282847e-05
[1885,] 0.0001770882 0.0002096073 5.893023e-05
[1886,] 0.0001885960 0.0002096977 6.208579e-05
[1887,] 0.0001991204 0.0002098370 6.673274e-05
[1888,] 0.0002178003 0.0002097573 7.117079e-05
[1889,] 0.0001914083 0.0002096323 6.311495e-05
[1890,] 0.0001920093 0.0002095599 6.397627e-05
[1891,] 0.0001885531 0.0002097010 6.206164e-05
[1892,] 0.0002095368 0.0002097952 6.984347e-05
[1893,] 0.0002123688 0.0002098411 7.103564e-05
[1894,] 0.0001854539 0.0002096972 6.141467e-05
[1895,] 0.0002238510 0.0002098360 7.433401e-05
[1896,] 0.0001978819 0.0002097021 6.495067e-05
[1897,] 0.0002089035 0.0002098903 6.917725e-05
[1898,] 0.0001786765 0.0002097732 5.928408e-05
[1899,] 0.0001782174 0.0002097291 5.965423e-05
[1900,] 0.0001781434 0.0002097123 5.959112e-05
[1901,] 0.0001769634 0.0002096122 5.909108e-05
[1902,] 0.0002012824 0.0002099213 6.739625e-05
[1903,] 0.0002001512 0.0002098656 6.669510e-05
[1904,] 0.0001731907 0.0002095999 5.773306e-05
[1905,] 0.0001759715 0.0002096958 5.897941e-05
[1906,] 0.0001768067 0.0002096972 5.930160e-05
[1907,] 0.0001729769 0.0002096756 5.763318e-05
[1908,] 0.0001792698 0.0002098828 5.995805e-05
[1909,] 0.0001793430 0.0002098797 5.998801e-05
[1910,] 0.0001731034 0.0002096898 5.773702e-05
[1911,] 0.0001730689 0.0002096816 5.771248e-05
[1912,] 0.0001730143 0.0002096818 5.767465e-05
[1913,] 0.0001730113 0.0002096798 5.767043e-05
[1914,] 0.0001774813 0.0002095841 5.912938e-05
[1915,] 0.0001994477 0.0002098422 6.648030e-05
[1916,] 0.0001732950 0.0002095980 5.777710e-05
[1917,] 0.0001730320 0.0002096661 5.768439e-05
[1918,] 0.0001839214 0.0002097056 6.123838e-05
[1919,] 0.0001888789 0.0002096750 6.274179e-05
[1920,] 0.0001823733 0.0002097261 6.078989e-05
[1921,] 0.0001791604 0.0002098317 5.985935e-05
[1922,] 0.0001839562 0.0002096869 6.126613e-05
[1923,] 0.0002006084 0.0002099154 6.711946e-05
[1924,] 0.0001772634 0.0002096305 5.904919e-05
[1925,] 0.0001791032 0.0002098333 5.983527e-05
[1926,] 0.0001837179 0.0002096999 6.118946e-05
[1927,] 0.0001793219 0.0002098735 5.996631e-05
[1928,] 0.0001731350 0.0002096247 5.767617e-05
[1929,] 0.0002075159 0.0002098821 6.879741e-05
[1930,] 0.0001864041 0.0002096147 6.218095e-05
[1931,] 0.0001775477 0.0002096441 5.909496e-05
[1932,] 0.0001859564 0.0002096207 6.200578e-05
[1933,] 0.0001847229 0.0002096150 6.157536e-05
[1934,] 0.0001865009 0.0002096246 6.222833e-05
[1935,] 0.0001874132 0.0002096198 6.249010e-05
[1936,] 0.0001898439 0.0002098476 6.426752e-05
[1937,] 0.0001823889 0.0002096441 6.088855e-05
[1938,] 0.0001762015 0.0002096750 5.897710e-05
[1939,] 0.0001878555 0.0002095722 6.262721e-05
[1940,] 0.0001839044 0.0002096389 6.137027e-05
[1941,] 0.0002104584 0.0002098467 6.982629e-05
[1942,] 0.0001869653 0.0002098407 6.240746e-05
[1943,] 0.0002013780 0.0002099224 6.743431e-05
[1944,] 0.0001802341 0.0002096663 6.015813e-05
[1945,] 0.0001840434 0.0002097583 6.126212e-05
[1946,] 0.0001815868 0.0002096477 6.062778e-05
[1947,] 0.0001844651 0.0002096403 6.160381e-05
[1948,] 0.0001830647 0.0002096350 6.107997e-05
[1949,] 0.0002059413 0.0002098400 6.840732e-05
[1950,] 0.0001966422 0.0002097212 6.546242e-05
[1951,] 0.0001973211 0.0002097322 6.563994e-05
[1952,] 0.0001820783 0.0002096353 6.075171e-05
[1953,] 0.0001795393 0.0002097441 5.996742e-05
[1954,] 0.0001809900 0.0002098158 6.059866e-05
[1955,] 0.0001777407 0.0002096233 5.919661e-05
[1956,] 0.0002071606 0.0002097424 6.899785e-05
[1957,] 0.0001980725 0.0002098244 6.729331e-05
[1958,] 0.0001933681 0.0002097586 6.542807e-05
[1959,] 0.0002071655 0.0002097423 6.900363e-05
[1960,] 0.0001782355 0.0002096515 5.956544e-05
[1961,] 0.0001802792 0.0002096764 6.015165e-05
[1962,] 0.0001826370 0.0002096717 6.079182e-05
[1963,] 0.0001856387 0.0002097013 6.169233e-05
[1964,] 0.0001765663 0.0002096540 5.872893e-05
[1965,] 0.0002141377 0.0002096816 7.131803e-05
[1966,] 0.0001989270 0.0002099254 6.634399e-05
[1967,] 0.0001824918 0.0002096939 6.078766e-05
[1968,] 0.0002075018 0.0002097378 6.823683e-05
[1969,] 0.0002030155 0.0002096908 6.778804e-05
[1970,] 0.0001989465 0.0002097376 6.587793e-05
[1971,] 0.0002077812 0.0002098454 6.931624e-05
[1972,] 0.0001988905 0.0002099385 6.630953e-05
[1973,] 0.0001939778 0.0002095821 6.473622e-05
[1974,] 0.0001973628 0.0002095755 6.568454e-05
[1975,] 0.0001779102 0.0002098178 5.953139e-05
[1976,] 0.0001975964 0.0002097630 6.575335e-05
[1977,] 0.0002054310 0.0002097755 6.771014e-05
[1978,] 0.0001786380 0.0002098113 5.979376e-05
[1979,] 0.0001768412 0.0002098023 5.907194e-05
[1980,] 0.0002071158 0.0002097351 6.841822e-05
[1981,] 0.0001975407 0.0002097659 6.575545e-05
[1982,] 0.0001762532 0.0002098170 5.880397e-05
[1983,] 0.0001784463 0.0002101595 6.049279e-05
[1984,] 0.0001757520 0.0002096397 5.855877e-05
[1985,] 0.0002295731 0.0002095680 7.684515e-05
[1986,] 0.0002016584 0.0002098874 6.746953e-05
[1987,] 0.0001901632 0.0002099428 6.326410e-05
[1988,] 0.0001831717 0.0002095929 6.130968e-05
[1989,] 0.0001898921 0.0002099334 6.330730e-05
[1990,] 0.0002160328 0.0002097736 7.327150e-05
[1991,] 0.0001899239 0.0002099342 6.329779e-05
[1992,] 0.0002118803 0.0002097211 7.152652e-05
[1993,] 0.0002117622 0.0002097185 7.146998e-05
[1994,] 0.0002111705 0.0002097213 7.127660e-05
[1995,] 0.0002144294 0.0002098147 7.128750e-05
[1996,] 0.0002128606 0.0002097321 7.174836e-05
[1997,] 0.0002110876 0.0002097075 7.116673e-05
[1998,] 0.0002160066 0.0002098210 7.348356e-05
[1999,] 0.0002152841 0.0002097682 7.298213e-05
[2000,] 0.0002147063 0.0002097599 7.255988e-05
[2001,] 0.0001899625 0.0002099344 6.328100e-05
[2002,] 0.0002107052 0.0002098115 7.078045e-05
[2003,] 0.0002180121 0.0002097665 7.306203e-05
[2004,] 0.0002111342 0.0002098212 7.100894e-05
[2005,] 0.0001863079 0.0002097929 6.269636e-05
[2006,] 0.0002205650 0.0002098188 7.512707e-05
[2007,] 0.0002184870 0.0002097788 7.317530e-05
[2008,] 0.0002045856 0.0002097938 6.849993e-05
[2009,] 0.0002182570 0.0002097667 7.294739e-05
[2010,] 0.0002022459 0.0002097897 6.766006e-05
[2011,] 0.0002180518 0.0002097675 7.288854e-05
[2012,] 0.0002051453 0.0002098127 6.885073e-05
[2013,] 0.0001778534 0.0002096845 5.923974e-05
[2014,] 0.0002032151 0.0002098080 6.760084e-05
[2015,] 0.0002473448 0.0002097318 8.243568e-05
[2016,] 0.0002111730 0.0002099219 7.120226e-05
[2017,] 0.0002072545 0.0002098725 6.919435e-05
[2018,] 0.0002213416 0.0002098464 7.341572e-05
[2019,] 0.0002114605 0.0002099267 7.127703e-05
[2020,] 0.0002140679 0.0002097785 7.121982e-05
[2021,] 0.0002069878 0.0002100344 7.000308e-05
[2022,] 0.0002127822 0.0002098919 7.158028e-05
[2023,] 0.0002162395 0.0002098081 7.196112e-05
[2024,] 0.0001959843 0.0002097107 6.555051e-05
[2025,] 0.0002149324 0.0002097939 7.135512e-05
[2026,] 0.0001854224 0.0002099963 6.254307e-05
[2027,] 0.0002176083 0.0002097991 7.220459e-05
[2028,] 0.0002106897 0.0002098181 7.069294e-05
[2029,] 0.0001831779 0.0002101239 6.179383e-05
[2030,] 0.0002040505 0.0002097016 6.784073e-05
[2031,] 0.0002161036 0.0002098074 7.166842e-05
[2032,] 0.0002167658 0.0002099635 7.435306e-05
[2033,] 0.0001940816 0.0002099499 6.485239e-05
[2034,] 0.0001835128 0.0002099414 6.104756e-05
[2035,] 0.0002031984 0.0002099071 6.815849e-05
```
