## Supplementary material for "Characterization of shared and ancestry-specific signals driving complex traits using multi-ancestry fine-mapping": s1_data.bim

```
9	chr9:37697268:G:A	0	37697268	A	G
9	chr9:37697314:A:C	0	37697314	C	A
9	chr9:37698682:C:T	0	37698682	T	C
9	chr9:37698874:G:A	0	37698874	A	G
9	chr9:37699240:T:C	0	37699240	C	T
9	chr9:37699905:A:G	0	37699905	G	A
9	chr9:37700009:A:C	0	37700009	C	A
9	chr9:37700519:C:T	0	37700519	T	C
9	chr9:37701444:A:G	0	37701444	G	A
9	chr9:37702171:C:T	0	37702171	T	C
9	chr9:37702754:T:C	0	37702754	C	T
9	chr9:37702877:C:T	0	37702877	T	C
9	chr9:37703010:G:C	0	37703010	C	G
9	chr9:37703526:G:A	0	37703526	A	G
9	chr9:37705682:C:A	0	37705682	A	C
9	chr9:37705796:A:G	0	37705796	G	A
9	chr9:37706455:A:G	0	37706455	G	A
9	chr9:37706569:G:A	0	37706569	A	G
9	chr9:37706649:G:A	0	37706649	A	G
9	chr9:37706772:C:A	0	37706772	A	C
9	chr9:37707198:T:C	0	37707198	C	T
9	chr9:37707277:G:T	0	37707277	T	G
9	chr9:37707395:T:C	0	37707395	C	T
9	chr9:37707746:G:A	0	37707746	A	G
9	chr9:37707804:G:T	0	37707804	T	G
9	chr9:37708310:A:C	0	37708310	C	A
9	chr9:37708575:A:G	0	37708575	G	A
9	chr9:37708843:T:C	0	37708843	C	T
9	chr9:37710596:G:A	0	37710596	A	G
9	chr9:37711597:A:C	0	37711597	C	A
9	chr9:37712394:C:T	0	37712394	T	C
9	chr9:37712698:C:T	0	37712698	T	C
9	chr9:37713156:C:G	0	37713156	G	C
9	chr9:37713526:G:T	0	37713526	T	G
9	chr9:37715216:T:A	0	37715216	A	T
9	chr9:37715245:A:T	0	37715245	T	A
9	chr9:37715577:G:C	0	37715577	C	G
9	chr9:37715727:T:G	0	37715727	G	T
9	chr9:37716240:C:A	0	37716240	A	C
9	chr9:37716245:G:A	0	37716245	A	G
9	chr9:37716703:T:C	0	37716703	C	T
9	chr9:37717303:AT:A	0	37717303	A	AT
9	chr9:37717748:C:T	0	37717748	T	C
9	chr9:37718249:A:G	0	37718249	G	A
9	chr9:37719014:T:C	0	37719014	C	T
9	chr9:37719476:G:A	0	37719476	A	G
9	chr9:37720915:T:C	0	37720915	C	T
9	chr9:37722245:G:A	0	37722245	A	G
9	chr9:37723333:G:A	0	37723333	A	G
9	chr9:37723595:C:T	0	37723595	T	C
9	chr9:37724198:A:G	0	37724198	G	A
9	chr9:37725374:C:T	0	37725374	T	C
9	chr9:37725715:T:A	0	37725715	A	T
9	chr9:37725943:C:A	0	37725943	A	C
9	chr9:37727386:A:G	0	37727386	G	A
9	chr9:37727740:G:A	0	37727740	A	G
9	chr9:37728007:A:G	0	37728007	G	A
9	chr9:37728458:G:C	0	37728458	C	G
9	chr9:37728832:G:A	0	37728832	A	G
9	chr9:37728859:A:T	0	37728859	T	A
9	chr9:37728891:T:A	0	37728891	A	T
9	chr9:37729339:C:T	0	37729339	T	C
9	chr9:37729789:C:T	0	37729789	T	C
9	chr9:37731010:C:T	0	37731010	T	C
9	chr9:37731722:A:T	0	37731722	T	A
9	chr9:37731860:G:A	0	37731860	A	G
9	chr9:37732145:T:C	0	37732145	C	T
9	chr9:37733086:T:C	0	37733086	C	T
9	chr9:37733980:C:T	0	37733980	T	C
9	chr9:37735126:A:G	0	37735126	G	A
9	chr9:37735683:G:A	0	37735683	A	G
9	chr9:37735994:C:A	0	37735994	A	C
9	chr9:37736237:G:A	0	37736237	A	G
9	chr9:37736884:TGC:T	0	37736884	T	TGC
9	chr9:37737561:C:T	0	37737561	T	C
9	chr9:37739333:C:T	0	37739333	T	C
9	chr9:37739935:G:A	0	37739935	A	G
9	chr9:37740640:T:C	0	37740640	C	T
9	chr9:37743050:C:A	0	37743050	A	C
9	chr9:37743252:A:G	0	37743252	G	A
9	chr9:37744045:T:C	0	37744045	C	T
9	chr9:37745416:G:A	0	37745416	A	G
9	chr9:37747988:A:G	0	37747988	G	A
9	chr9:37749216:G:A	0	37749216	A	G
9	chr9:37749259:T:C	0	37749259	C	T
9	chr9:37749363:T:C	0	37749363	C	T
9	chr9:37749511:A:G	0	37749511	G	A
9	chr9:37749712:A:G	0	37749712	G	A
9	chr9:37749961:A:C	0	37749961	C	A
9	chr9:37750294:A:G	0	37750294	G	A
9	chr9:37751222:T:C	0	37751222	C	T
9	chr9:37752142:G:A	0	37752142	A	G
9	chr9:37752333:T:C	0	37752333	C	T
9	chr9:37752717:T:C	0	37752717	C	T
9	chr9:37752950:T:C	0	37752950	C	T
9	chr9:37753079:G:A	0	37753079	A	G
9	chr9:37753515:CCA:C	0	37753515	C	CCA
9	chr9:37753795:C:T	0	37753795	T	C
9	chr9:37753849:T:G	0	37753849	G	T
9	chr9:37754985:A:C	0	37754985	C	A
9	chr9:37755131:A:G	0	37755131	G	A
9	chr9:37755623:C:T	0	37755623	T	C
9	chr9:37755984:G:T	0	37755984	T	G
9	chr9:37756257:A:G	0	37756257	G	A
9	chr9:37757708:ATAG:A	0	37757708	A	ATAG
9	chr9:37760675:AC:A	0	37760675	A	AC
9	chr9:37761047:T:C	0	37761047	C	T
9	chr9:37761420:T:C	0	37761420	C	T
9	chr9:37761691:C:T	0	37761691	T	C
9	chr9:37765036:A:G	0	37765036	G	A
9	chr9:37765819:G:A	0	37765819	A	G
9	chr9:37766841:C:T	0	37766841	T	C
9	chr9:37768745:A:G	0	37768745	G	A
9	chr9:37769256:T:C	0	37769256	C	T
9	chr9:37769453:C:T	0	37769453	T	C
9	chr9:37769814:T:G	0	37769814	G	T
9	chr9:37771484:G:A	0	37771484	A	G
9	chr9:37772124:G:A	0	37772124	A	G
9	chr9:37773167:G:A	0	37773167	A	G
9	chr9:37773535:C:T	0	37773535	T	C
9	chr9:37774679:T:A	0	37774679	A	T
9	chr9:37774896:G:A	0	37774896	A	G
9	chr9:37775470:T:C	0	37775470	C	T
9	chr9:37775520:G:A	0	37775520	A	G
9	chr9:37778501:C:T	0	37778501	T	C
9	chr9:37779442:A:C	0	37779442	C	A
9	chr9:37780102:TATA:T	0	37780102	T	TATA
9	chr9:37780834:A:G	0	37780834	G	A
9	chr9:37781894:C:T	0	37781894	T	C
9	chr9:37782114:C:T	0	37782114	T	C
9	chr9:37782871:C:G	0	37782871	G	C
9	chr9:37782894:C:T	0	37782894	T	C
9	chr9:37782928:G:A	0	37782928	A	G
9	chr9:37786395:C:T	0	37786395	T	C
9	chr9:37787016:T:C	0	37787016	C	T
9	chr9:37787020:G:A	0	37787020	A	G
9	chr9:37787849:A:G	0	37787849	G	A
9	chr9:37788787:G:A	0	37788787	A	G
9	chr9:37788887:G:A	0	37788887	A	G
9	chr9:37788914:T:C	0	37788914	C	T
9	chr9:37789178:T:C	0	37789178	C	T
9	chr9:37789506:G:A	0	37789506	A	G
9	chr9:37789731:G:A	0	37789731	A	G
9	chr9:37789910:G:A	0	37789910	A	G
9	chr9:37790073:C:T	0	37790073	T	C
9	chr9:37790130:C:A	0	37790130	A	C
9	chr9:37790895:C:A	0	37790895	A	C
9	chr9:37790927:G:A	0	37790927	A	G
9	chr9:37790953:C:T	0	37790953	T	C
9	chr9:37791598:C:T	0	37791598	T	C
9	chr9:37792630:C:G	0	37792630	G	C
9	chr9:37792741:C:T	0	37792741	T	C
9	chr9:37794787:C:T	0	37794787	T	C
9	chr9:37795013:T:C	0	37795013	C	T
9	chr9:37796345:G:A	0	37796345	A	G
9	chr9:37796768:T:C	0	37796768	C	T
9	chr9:37797802:A:G	0	37797802	G	A
9	chr9:37797944:C:T	0	37797944	T	C
9	chr9:37798373:C:T	0	37798373	T	C
9	chr9:37800553:C:T	0	37800553	T	C
9	chr9:37802237:A:G	0	37802237	G	A
9	chr9:37803213:T:C	0	37803213	C	T
9	chr9:37805954:G:A	0	37805954	A	G
9	chr9:37806009:G:A	0	37806009	A	G
9	chr9:37806248:T:C	0	37806248	C	T
9	chr9:37806428:A:C	0	37806428	C	A
9	chr9:37806465:C:T	0	37806465	T	C
9	chr9:37806580:T:C	0	37806580	C	T
9	chr9:37807061:C:A	0	37807061	A	C
9	chr9:37807064:T:C	0	37807064	C	T
9	chr9:37807823:C:T	0	37807823	T	C
9	chr9:37809903:C:T	0	37809903	T	C
9	chr9:37810396:G:T	0	37810396	T	G
9	chr9:37810525:A:G	0	37810525	G	A
9	chr9:37810859:C:T	0	37810859	T	C
9	chr9:37811291:CACT:C	0	37811291	C	CACT
9	chr9:37811462:T:C	0	37811462	C	T
9	chr9:37811772:GA:G	0	37811772	G	GA
9	chr9:37812169:CCTT:C	0	37812169	C	CCTT
9	chr9:37812561:G:A	0	37812561	A	G
9	chr9:37812794:T:A	0	37812794	A	T
9	chr9:37814722:T:C	0	37814722	C	T
9	chr9:37815204:C:G	0	37815204	G	C
9	chr9:37815547:C:T	0	37815547	T	C
9	chr9:37815606:T:C	0	37815606	C	T
9	chr9:37815736:C:T	0	37815736	T	C
9	chr9:37816064:A:G	0	37816064	G	A
9	chr9:37816963:C:T	0	37816963	T	C
9	chr9:37817592:CGTCTCAGAAAAAAAGAATCTCCCAGA:C	0	37817592	C	CGTCTCAGAAAAAAAGAATCTCCCAGA
9	chr9:37817717:A:G	0	37817717	G	A
9	chr9:37817904:A:C	0	37817904	C	A
9	chr9:37817935:G:A	0	37817935	A	G
9	chr9:37818037:T:G	0	37818037	G	T
9	chr9:37819062:G:C	0	37819062	C	G
9	chr9:37819790:T:C	0	37819790	C	T
9	chr9:37819996:T:TAGG	0	37819996	TAGG	T
9	chr9:37820419:G:A	0	37820419	A	G
9	chr9:37820691:G:A	0	37820691	A	G
9	chr9:37820795:A:G	0	37820795	G	A
9	chr9:37820829:C:T	0	37820829	T	C
9	chr9:37821179:C:T	0	37821179	T	C
9	chr9:37822072:G:A	0	37822072	A	G
9	chr9:37822268:A:G	0	37822268	G	A
9	chr9:37822638:A:C	0	37822638	C	A
9	chr9:37822734:T:C	0	37822734	C	T
9	chr9:37822762:G:A	0	37822762	A	G
9	chr9:37824062:G:A	0	37824062	A	G
9	chr9:37824083:G:A	0	37824083	A	G
9	chr9:37825912:G:A	0	37825912	A	G
9	chr9:37825928:A:G	0	37825928	G	A
9	chr9:37826288:G:A	0	37826288	A	G
9	chr9:37826422:A:G	0	37826422	G	A
9	chr9:37830091:TAGAG:T	0	37830091	T	TAGAG
9	chr9:37830554:C:T	0	37830554	T	C
9	chr9:37831241:A:G	0	37831241	G	A
9	chr9:37831559:G:A	0	37831559	A	G
9	chr9:37831823:T:C	0	37831823	C	T
9	chr9:37832223:C:T	0	37832223	T	C
9	chr9:37832789:C:T	0	37832789	T	C
9	chr9:37834165:T:C	0	37834165	C	T
9	chr9:37834373:C:T	0	37834373	T	C
9	chr9:37835303:G:A	0	37835303	A	G
9	chr9:37835382:C:T	0	37835382	T	C
9	chr9:37835691:G:A	0	37835691	A	G
9	chr9:37836511:T:C	0	37836511	C	T
9	chr9:37836944:T:C	0	37836944	C	T
9	chr9:37837044:G:C	0	37837044	C	G
9	chr9:37837143:C:A	0	37837143	A	C
9	chr9:37837328:A:G	0	37837328	G	A
9	chr9:37837520:A:C	0	37837520	C	A
9	chr9:37837650:G:T	0	37837650	T	G
9	chr9:37839529:C:A	0	37839529	A	C
9	chr9:37839795:C:T	0	37839795	T	C
9	chr9:37840024:C:G	0	37840024	G	C
9	chr9:37840539:T:C	0	37840539	C	T
9	chr9:37841176:C:G	0	37841176	G	C
9	chr9:37841383:A:G	0	37841383	G	A
9	chr9:37843268:T:C	0	37843268	C	T
9	chr9:37844242:C:T	0	37844242	T	C
9	chr9:37844243:G:A	0	37844243	A	G
9	chr9:37844374:C:T	0	37844374	T	C
9	chr9:37844471:A:G	0	37844471	G	A
9	chr9:37844750:C:T	0	37844750	T	C
9	chr9:37844904:AT:A	0	37844904	A	AT
9	chr9:37845706:A:G	0	37845706	G	A
9	chr9:37845803:T:G	0	37845803	G	T
9	chr9:37846489:G:A	0	37846489	A	G
9	chr9:37846691:A:G	0	37846691	G	A
9	chr9:37846703:A:G	0	37846703	G	A
9	chr9:37847146:A:G	0	37847146	G	A
9	chr9:37847296:T:C	0	37847296	C	T
9	chr9:37848378:A:C	0	37848378	C	A
9	chr9:37848742:GA:G	0	37848742	G	GA
9	chr9:37848798:T:C	0	37848798	C	T
9	chr9:37848967:T:C	0	37848967	C	T
9	chr9:37849835:G:A	0	37849835	A	G
9	chr9:37850312:A:G	0	37850312	G	A
9	chr9:37850475:G:A	0	37850475	A	G
9	chr9:37851390:G:A	0	37851390	A	G
9	chr9:37851668:G:A	0	37851668	A	G
9	chr9:37852602:A:AAG	0	37852602	AAG	A
9	chr9:37853040:T:G	0	37853040	G	T
9	chr9:37853815:C:T	0	37853815	T	C
9	chr9:37854277:T:C	0	37854277	C	T
9	chr9:37855006:A:G	0	37855006	G	A
9	chr9:37855041:G:A	0	37855041	A	G
9	chr9:37855086:G:A	0	37855086	A	G
9	chr9:37855555:A:G	0	37855555	G	A
9	chr9:37855699:G:T	0	37855699	T	G
9	chr9:37855700:C:T	0	37855700	T	C
9	chr9:37856471:G:GT	0	37856471	GT	G
9	chr9:37856783:G:A	0	37856783	A	G
9	chr9:37858399:A:G	0	37858399	G	A
9	chr9:37858864:C:G	0	37858864	G	C
9	chr9:37858963:C:T	0	37858963	T	C
9	chr9:37859734:G:A	0	37859734	A	G
9	chr9:37860261:G:C	0	37860261	C	G
9	chr9:37860973:G:C	0	37860973	C	G
9	chr9:37862127:A:T	0	37862127	T	A
9	chr9:37862181:A:T	0	37862181	T	A
9	chr9:37862781:G:A	0	37862781	A	G
9	chr9:37863065:T:C	0	37863065	C	T
9	chr9:37863199:A:G	0	37863199	G	A
9	chr9:37864022:AC:A	0	37864022	A	AC
9	chr9:37864265:A:G	0	37864265	G	A
9	chr9:37865058:T:C	0	37865058	C	T
9	chr9:37865946:A:G	0	37865946	G	A
9	chr9:37866554:C:T	0	37866554	T	C
9	chr9:37866635:G:A	0	37866635	A	G
9	chr9:37867194:T:C	0	37867194	C	T
9	chr9:37868845:T:C	0	37868845	C	T
9	chr9:37869229:G:A	0	37869229	A	G
9	chr9:37869285:T:C	0	37869285	C	T
9	chr9:37869677:A:C	0	37869677	C	A
9	chr9:37870354:A:C	0	37870354	C	A
9	chr9:37871707:T:G	0	37871707	G	T
9	chr9:37873400:T:C	0	37873400	C	T
9	chr9:37873467:G:A	0	37873467	A	G
9	chr9:37873816:A:C	0	37873816	C	A
9	chr9:37874093:C:T	0	37874093	T	C
9	chr9:37874254:CT:C	0	37874254	C	CT
9	chr9:37874434:C:T	0	37874434	T	C
9	chr9:37874468:G:A	0	37874468	A	G
9	chr9:37875173:G:A	0	37875173	A	G
9	chr9:37876039:A:G	0	37876039	G	A
9	chr9:37876562:C:T	0	37876562	T	C
9	chr9:37877068:T:C	0	37877068	C	T
9	chr9:37877244:A:G	0	37877244	G	A
9	chr9:37877679:G:A	0	37877679	A	G
9	chr9:37878083:G:A	0	37878083	A	G
9	chr9:37878091:T:C	0	37878091	C	T
9	chr9:37878189:A:G	0	37878189	G	A
9	chr9:37878971:G:A	0	37878971	A	G
9	chr9:37879043:T:C	0	37879043	C	T
9	chr9:37879708:T:C	0	37879708	C	T
9	chr9:37880225:G:A	0	37880225	A	G
9	chr9:37880419:T:C	0	37880419	C	T
9	chr9:37884240:A:G	0	37884240	G	A
9	chr9:37884368:T:C	0	37884368	C	T
9	chr9:37885459:C:T	0	37885459	T	C
9	chr9:37886514:A:G	0	37886514	G	A
9	chr9:37887027:C:T	0	37887027	T	C
9	chr9:37888104:C:T	0	37888104	T	C
9	chr9:37889244:C:T	0	37889244	T	C
9	chr9:37889861:C:T	0	37889861	T	C
9	chr9:37892650:T:C	0	37892650	C	T
9	chr9:37892655:C:T	0	37892655	T	C
9	chr9:37894605:T:C	0	37894605	C	T
9	chr9:37895175:T:C	0	37895175	C	T
9	chr9:37895631:A:G	0	37895631	G	A
9	chr9:37898232:A:G	0	37898232	G	A
9	chr9:37898771:A:G	0	37898771	G	A
9	chr9:37898864:G:A	0	37898864	A	G
9	chr9:37898883:A:G	0	37898883	G	A
9	chr9:37900184:C:T	0	37900184	T	C
9	chr9:37901153:A:G	0	37901153	G	A
9	chr9:37901669:T:C	0	37901669	C	T
9	chr9:37901886:A:G	0	37901886	G	A
9	chr9:37902404:T:C	0	37902404	C	T
9	chr9:37905848:G:A	0	37905848	A	G
9	chr9:37905945:A:G	0	37905945	G	A
9	chr9:37907202:A:T	0	37907202	T	A
9	chr9:37908353:G:A	0	37908353	A	G
9	chr9:37908661:G:A	0	37908661	A	G
9	chr9:37909749:A:ATTTTG	0	37909749	ATTTTG	A
9	chr9:37909956:C:G	0	37909956	G	C
9	chr9:37911487:C:T	0	37911487	T	C
9	chr9:37911534:C:T	0	37911534	T	C
9	chr9:37912193:G:A	0	37912193	A	G
9	chr9:37912515:A:T	0	37912515	T	A
9	chr9:37914299:T:G	0	37914299	G	T
9	chr9:37914533:G:A	0	37914533	A	G
9	chr9:37916167:C:T	0	37916167	T	C
9	chr9:37916411:T:C	0	37916411	C	T
9	chr9:37916734:C:T	0	37916734	T	C
9	chr9:37919746:T:C	0	37919746	C	T
9	chr9:37920815:T:C	0	37920815	C	T
9	chr9:37920970:A:G	0	37920970	G	A
9	chr9:37921715:G:A	0	37921715	A	G
9	chr9:37923375:C:T	0	37923375	T	C
9	chr9:37924823:A:G	0	37924823	G	A
9	chr9:37925694:C:G	0	37925694	G	C
9	chr9:37925829:G:C	0	37925829	C	G
9	chr9:37926451:T:G	0	37926451	G	T
9	chr9:37926980:G:A	0	37926980	A	G
9	chr9:37927266:T:C	0	37927266	C	T
9	chr9:37927421:G:A	0	37927421	A	G
9	chr9:37928491:A:G	0	37928491	G	A
9	chr9:37928584:C:T	0	37928584	T	C
9	chr9:37929012:G:A	0	37929012	A	G
9	chr9:37929447:G:A	0	37929447	A	G
9	chr9:37929686:C:T	0	37929686	T	C
9	chr9:37929812:G:C	0	37929812	C	G
9	chr9:37929841:T:C	0	37929841	C	T
9	chr9:37929959:G:A	0	37929959	A	G
9	chr9:37930512:T:G	0	37930512	G	T
9	chr9:37931888:C:T	0	37931888	T	C
9	chr9:37931985:T:TA	0	37931985	TA	T
9	chr9:37932128:A:G	0	37932128	G	A
9	chr9:37932330:A:G	0	37932330	G	A
9	chr9:37932800:T:G	0	37932800	G	T
9	chr9:37934667:A:G	0	37934667	G	A
9	chr9:37934705:T:A	0	37934705	A	T
9	chr9:37934783:T:C	0	37934783	C	T
9	chr9:37934901:T:C	0	37934901	C	T
9	chr9:37935951:G:A	0	37935951	A	G
9	chr9:37936467:C:A	0	37936467	A	C
9	chr9:37937619:C:T	0	37937619	T	C
9	chr9:37937946:C:A	0	37937946	A	C
9	chr9:37938556:G:A	0	37938556	A	G
9	chr9:37939676:G:T	0	37939676	T	G
9	chr9:37940442:T:C	0	37940442	C	T
9	chr9:37941306:A:G	0	37941306	G	A
9	chr9:37941314:C:T	0	37941314	T	C
9	chr9:37941748:C:T	0	37941748	T	C
9	chr9:37942008:A:G	0	37942008	G	A
9	chr9:37942155:C:A	0	37942155	A	C
9	chr9:37943095:T:C	0	37943095	C	T
9	chr9:37943167:C:T	0	37943167	T	C
9	chr9:37943563:C:T	0	37943563	T	C
9	chr9:37943574:T:C	0	37943574	C	T
9	chr9:37943982:T:C	0	37943982	C	T
9	chr9:37944430:G:A	0	37944430	A	G
9	chr9:37944710:C:T	0	37944710	T	C
9	chr9:37946176:G:A	0	37946176	A	G
9	chr9:37946632:A:G	0	37946632	G	A
9	chr9:37947423:C:G	0	37947423	G	C
9	chr9:37947604:T:C	0	37947604	C	T
9	chr9:37948066:C:T	0	37948066	T	C
9	chr9:37948435:G:A	0	37948435	A	G
9	chr9:37948727:T:C	0	37948727	C	T
9	chr9:37949412:A:C	0	37949412	C	A
9	chr9:37949470:G:A	0	37949470	A	G
9	chr9:37949641:G:A	0	37949641	A	G
9	chr9:37949962:G:A	0	37949962	A	G
9	chr9:37950607:T:C	0	37950607	C	T
9	chr9:37951179:T:C	0	37951179	C	T
9	chr9:37951487:T:A	0	37951487	A	T
9	chr9:37951862:A:G	0	37951862	G	A
9	chr9:37952051:G:A	0	37952051	A	G
9	chr9:37952147:G:A	0	37952147	A	G
9	chr9:37952152:CAG:C	0	37952152	C	CAG
9	chr9:37952195:G:A	0	37952195	A	G
9	chr9:37952233:C:T	0	37952233	T	C
9	chr9:37952621:G:A	0	37952621	A	G
9	chr9:37952634:A:G	0	37952634	G	A
9	chr9:37953133:G:A	0	37953133	A	G
9	chr9:37953394:G:A	0	37953394	A	G
9	chr9:37954427:T:G	0	37954427	G	T
9	chr9:37954916:G:A	0	37954916	A	G
9	chr9:37955268:C:T	0	37955268	T	C
9	chr9:37955436:G:A	0	37955436	A	G
9	chr9:37956274:G:A	0	37956274	A	G
9	chr9:37956376:A:G	0	37956376	G	A
9	chr9:37957601:A:G	0	37957601	G	A
9	chr9:37958732:T:C	0	37958732	C	T
9	chr9:37959400:C:T	0	37959400	T	C
9	chr9:37959696:C:T	0	37959696	T	C
9	chr9:37959843:AC:A	0	37959843	A	AC
9	chr9:37960205:C:T	0	37960205	T	C
9	chr9:37960696:C:A	0	37960696	A	C
9	chr9:37961925:C:T	0	37961925	T	C
9	chr9:37962586:C:A	0	37962586	A	C
9	chr9:37962595:C:T	0	37962595	T	C
9	chr9:37962804:T:C	0	37962804	C	T
9	chr9:37964733:T:C	0	37964733	C	T
9	chr9:37965644:C:T	0	37965644	T	C
9	chr9:37965819:T:C	0	37965819	C	T
9	chr9:37966134:T:C	0	37966134	C	T
9	chr9:37966218:C:T	0	37966218	T	C
9	chr9:37966526:C:G	0	37966526	G	C
9	chr9:37967581:T:C	0	37967581	C	T
9	chr9:37968270:T:C	0	37968270	C	T
9	chr9:37968918:C:T	0	37968918	T	C
9	chr9:37969038:T:A	0	37969038	A	T
9	chr9:37969662:G:A	0	37969662	A	G
9	chr9:37969885:C:T	0	37969885	T	C
9	chr9:37970488:G:A	0	37970488	A	G
9	chr9:37970967:G:A	0	37970967	A	G
9	chr9:37971033:A:G	0	37971033	G	A
9	chr9:37971349:G:A	0	37971349	A	G
9	chr9:37971392:C:G	0	37971392	G	C
9	chr9:37972168:A:G	0	37972168	G	A
9	chr9:37972378:G:A	0	37972378	A	G
9	chr9:37972394:T:G	0	37972394	G	T
9	chr9:37972403:A:G	0	37972403	G	A
9	chr9:37972515:T:C	0	37972515	C	T
9	chr9:37973348:T:C	0	37973348	C	T
9	chr9:37974114:G:A	0	37974114	A	G
9	chr9:37974746:T:C	0	37974746	C	T
9	chr9:37975005:G:A	0	37975005	A	G
9	chr9:37975107:C:T	0	37975107	T	C
9	chr9:37975117:A:C	0	37975117	C	A
9	chr9:37975558:C:T	0	37975558	T	C
9	chr9:37975964:G:C	0	37975964	C	G
9	chr9:37976666:C:T	0	37976666	T	C
9	chr9:37976670:G:A	0	37976670	A	G
9	chr9:37976695:C:A	0	37976695	A	C
9	chr9:37977562:C:A	0	37977562	A	C
9	chr9:37977993:C:T	0	37977993	T	C
9	chr9:37978586:C:T	0	37978586	T	C
9	chr9:37978951:C:A	0	37978951	A	C
9	chr9:37979223:G:A	0	37979223	A	G
9	chr9:37979381:A:T	0	37979381	T	A
9	chr9:37979860:C:T	0	37979860	T	C
9	chr9:37980213:C:T	0	37980213	T	C
9	chr9:37980438:T:A	0	37980438	A	T
9	chr9:37981572:T:TCAA	0	37981572	TCAA	T
9	chr9:37981631:T:C	0	37981631	C	T
9	chr9:37982246:G:A	0	37982246	A	G
9	chr9:37982609:G:A	0	37982609	A	G
9	chr9:37982756:G:A	0	37982756	A	G
9	chr9:37982919:C:T	0	37982919	T	C
9	chr9:37983437:T:C	0	37983437	C	T
9	chr9:37983445:C:T	0	37983445	T	C
9	chr9:37983773:C:T	0	37983773	T	C
9	chr9:37986831:A:G	0	37986831	G	A
9	chr9:37986981:G:A	0	37986981	A	G
9	chr9:37987300:G:A	0	37987300	A	G
9	chr9:37987411:T:C	0	37987411	C	T
9	chr9:37987527:G:A	0	37987527	A	G
9	chr9:37988650:T:C	0	37988650	C	T
9	chr9:37989317:C:T	0	37989317	T	C
9	chr9:37990202:C:T	0	37990202	T	C
9	chr9:37990211:TGTTCA:T	0	37990211	T	TGTTCA
9	chr9:37990804:G:A	0	37990804	A	G
9	chr9:37991173:C:T	0	37991173	T	C
9	chr9:37991792:T:C	0	37991792	C	T
9	chr9:37991916:C:T	0	37991916	T	C
9	chr9:37992122:C:T	0	37992122	T	C
9	chr9:37992585:C:T	0	37992585	T	C
9	chr9:37993272:G:A	0	37993272	A	G
9	chr9:37993306:G:T	0	37993306	T	G
9	chr9:37993511:G:A	0	37993511	A	G
9	chr9:37993699:C:T	0	37993699	T	C
9	chr9:37994145:G:T	0	37994145	T	G
9	chr9:37994337:A:G	0	37994337	G	A
9	chr9:37995102:G:A	0	37995102	A	G
9	chr9:37995848:T:C	0	37995848	C	T
9	chr9:37996727:G:T	0	37996727	T	G
9	chr9:37997311:G:A	0	37997311	A	G
9	chr9:37997564:T:C	0	37997564	C	T
9	chr9:37997571:T:A	0	37997571	A	T
9	chr9:37997684:TGTG:T	0	37997684	T	TGTG
9	chr9:37997766:C:T	0	37997766	T	C
9	chr9:37997790:A:G	0	37997790	G	A
9	chr9:37997830:C:T	0	37997830	T	C
9	chr9:37998492:A:G	0	37998492	G	A
9	chr9:37998757:A:G	0	37998757	G	A
9	chr9:37998832:T:G	0	37998832	G	T
9	chr9:37999040:A:G	0	37999040	G	A
9	chr9:38000650:C:T	0	38000650	T	C
9	chr9:38001314:G:A	0	38001314	A	G
9	chr9:38001625:G:A	0	38001625	A	G
9	chr9:38001905:C:T	0	38001905	T	C
9	chr9:38001984:GCA:G	0	38001984	G	GCA
9	chr9:38002415:A:T	0	38002415	T	A
9	chr9:38003127:G:T	0	38003127	T	G
9	chr9:38003516:G:A	0	38003516	A	G
9	chr9:38003549:C:G	0	38003549	G	C
9	chr9:38003570:C:T	0	38003570	T	C
9	chr9:38003758:G:A	0	38003758	A	G
9	chr9:38003806:C:T	0	38003806	T	C
9	chr9:38003859:G:A	0	38003859	A	G
9	chr9:38004142:T:C	0	38004142	C	T
9	chr9:38004148:A:C	0	38004148	C	A
9	chr9:38004512:C:T	0	38004512	T	C
9	chr9:38004862:T:C	0	38004862	C	T
9	chr9:38005460:T:C	0	38005460	C	T
9	chr9:38005628:C:G	0	38005628	G	C
9	chr9:38006619:C:A	0	38006619	A	C
9	chr9:38006760:C:T	0	38006760	T	C
9	chr9:38007112:G:A	0	38007112	A	G
9	chr9:38008735:G:A	0	38008735	A	G
9	chr9:38008849:G:A	0	38008849	A	G
9	chr9:38009258:A:G	0	38009258	G	A
9	chr9:38009409:C:T	0	38009409	T	C
9	chr9:38009666:A:G	0	38009666	G	A
9	chr9:38009902:T:C	0	38009902	C	T
9	chr9:38010438:A:G	0	38010438	G	A
9	chr9:38011050:T:C	0	38011050	C	T
9	chr9:38011093:A:G	0	38011093	G	A
9	chr9:38012494:CGTT:C	0	38012494	C	CGTT
9	chr9:38013227:G:C	0	38013227	C	G
9	chr9:38014325:T:C	0	38014325	C	T
9	chr9:38014639:T:C	0	38014639	C	T
9	chr9:38014678:C:T	0	38014678	T	C
9	chr9:38015040:T:C	0	38015040	C	T
9	chr9:38015649:C:G	0	38015649	G	C
9	chr9:38016161:C:T	0	38016161	T	C
9	chr9:38016250:T:C	0	38016250	C	T
9	chr9:38016927:A:G	0	38016927	G	A
9	chr9:38017684:A:G	0	38017684	G	A
9	chr9:38018380:C:T	0	38018380	T	C
9	chr9:38018693:T:C	0	38018693	C	T
9	chr9:38019148:T:C	0	38019148	C	T
9	chr9:38019461:A:G	0	38019461	G	A
9	chr9:38019706:C:T	0	38019706	T	C
9	chr9:38020039:A:G	0	38020039	G	A
9	chr9:38020547:T:G	0	38020547	G	T
9	chr9:38021383:C:T	0	38021383	T	C
9	chr9:38021689:T:C	0	38021689	C	T
9	chr9:38021892:C:T	0	38021892	T	C
9	chr9:38022956:A:G	0	38022956	G	A
9	chr9:38023590:G:C	0	38023590	C	G
9	chr9:38023656:C:T	0	38023656	T	C
9	chr9:38024461:G:A	0	38024461	A	G
9	chr9:38024526:A:G	0	38024526	G	A
9	chr9:38024815:G:A	0	38024815	A	G
9	chr9:38025228:C:T	0	38025228	T	C
9	chr9:38025901:G:C	0	38025901	C	G
9	chr9:38025985:G:C	0	38025985	C	G
9	chr9:38027165:C:T	0	38027165	T	C
9	chr9:38027647:C:T	0	38027647	T	C
9	chr9:38027946:A:T	0	38027946	T	A
9	chr9:38028429:C:A	0	38028429	A	C
9	chr9:38029301:A:G	0	38029301	G	A
9	chr9:38029595:ATTCTCT:A	0	38029595	A	ATTCTCT
9	chr9:38029819:T:G	0	38029819	G	T
9	chr9:38030298:C:T	0	38030298	T	C
9	chr9:38031033:A:G	0	38031033	G	A
9	chr9:38031637:T:C	0	38031637	C	T
9	chr9:38032377:T:C	0	38032377	C	T
9	chr9:38032871:C:T	0	38032871	T	C
9	chr9:38034184:T:A	0	38034184	A	T
9	chr9:38034234:G:A	0	38034234	A	G
9	chr9:38035098:A:G	0	38035098	G	A
9	chr9:38035310:T:C	0	38035310	C	T
9	chr9:38035349:G:C	0	38035349	C	G
9	chr9:38035668:C:A	0	38035668	A	C
9	chr9:38035761:C:T	0	38035761	T	C
9	chr9:38036103:C:G	0	38036103	G	C
9	chr9:38036744:T:C	0	38036744	C	T
9	chr9:38037089:C:T	0	38037089	T	C
9	chr9:38037855:G:T	0	38037855	T	G
9	chr9:38037959:T:A	0	38037959	A	T
9	chr9:38038338:G:A	0	38038338	A	G
9	chr9:38039928:A:G	0	38039928	G	A
9	chr9:38041538:G:A	0	38041538	A	G
9	chr9:38042228:A:G	0	38042228	G	A
9	chr9:38042532:A:G	0	38042532	G	A
9	chr9:38043970:T:G	0	38043970	G	T
9	chr9:38044011:T:C	0	38044011	C	T
9	chr9:38047713:G:A	0	38047713	A	G
9	chr9:38055131:A:G	0	38055131	G	A
9	chr9:38055922:T:A	0	38055922	A	T
9	chr9:38056293:C:T	0	38056293	T	C
9	chr9:38058305:A:G	0	38058305	G	A
9	chr9:38058427:C:T	0	38058427	T	C
9	chr9:38058581:G:A	0	38058581	A	G
9	chr9:38058668:G:A	0	38058668	A	G
9	chr9:38060971:T:C	0	38060971	C	T
9	chr9:38063605:G:C	0	38063605	C	G
9	chr9:38063872:A:T	0	38063872	T	A
9	chr9:38065598:G:C	0	38065598	C	G
9	chr9:38066811:C:T	0	38066811	T	C
9	chr9:38067651:A:G	0	38067651	G	A
9	chr9:38068454:T:C	0	38068454	C	T
9	chr9:38068535:A:G	0	38068535	G	A
9	chr9:38069466:T:C	0	38069466	C	T
9	chr9:38070254:G:A	0	38070254	A	G
9	chr9:38071744:C:G	0	38071744	G	C
9	chr9:38072107:C:G	0	38072107	G	C
9	chr9:38072522:T:C	0	38072522	C	T
9	chr9:38074530:A:C	0	38074530	C	A
9	chr9:38075715:C:T	0	38075715	T	C
9	chr9:38076782:T:C	0	38076782	C	T
9	chr9:38076783:G:A	0	38076783	A	G
9	chr9:38077049:C:T	0	38077049	T	C
9	chr9:38077281:C:T	0	38077281	T	C
9	chr9:38079425:A:G	0	38079425	G	A
9	chr9:38079519:T:G	0	38079519	G	T
9	chr9:38079849:A:C	0	38079849	C	A
9	chr9:38080750:G:A	0	38080750	A	G
9	chr9:38081213:A:G	0	38081213	G	A
9	chr9:38081264:T:C	0	38081264	C	T
9	chr9:38081923:C:T	0	38081923	T	C
9	chr9:38082452:T:A	0	38082452	A	T
9	chr9:38082801:T:C	0	38082801	C	T
9	chr9:38084434:A:T	0	38084434	T	A
9	chr9:38085787:A:G	0	38085787	G	A
9	chr9:38087456:C:T	0	38087456	T	C
9	chr9:38088021:C:T	0	38088021	T	C
9	chr9:38088030:C:T	0	38088030	T	C
9	chr9:38088694:G:A	0	38088694	A	G
9	chr9:38089972:C:T	0	38089972	T	C
9	chr9:38090148:A:G	0	38090148	G	A
9	chr9:38090796:T:C	0	38090796	C	T
9	chr9:38091513:T:C	0	38091513	C	T
9	chr9:38091726:T:C	0	38091726	C	T
9	chr9:38092055:G:A	0	38092055	A	G
9	chr9:38092583:A:T	0	38092583	T	A
9	chr9:38092690:G:T	0	38092690	T	G
9	chr9:38093887:G:T	0	38093887	T	G
9	chr9:38094209:T:C	0	38094209	C	T
9	chr9:38095912:C:T	0	38095912	T	C
9	chr9:38095931:G:A	0	38095931	A	G
9	chr9:38095973:C:T	0	38095973	T	C
9	chr9:38096501:G:A	0	38096501	A	G
9	chr9:38096642:T:C	0	38096642	C	T
9	chr9:38096658:C:G	0	38096658	G	C
9	chr9:38097273:A:G	0	38097273	G	A
9	chr9:38097650:AAAC:A	0	38097650	A	AAAC
9	chr9:38097949:A:G	0	38097949	G	A
9	chr9:38098366:T:C	0	38098366	C	T
9	chr9:38098863:A:C	0	38098863	C	A
9	chr9:38099156:G:A	0	38099156	A	G
9	chr9:38101408:G:A	0	38101408	A	G
9	chr9:38101901:T:C	0	38101901	C	T
9	chr9:38102597:A:G	0	38102597	G	A
9	chr9:38103121:T:C	0	38103121	C	T
9	chr9:38103442:A:G	0	38103442	G	A
9	chr9:38103549:A:G	0	38103549	G	A
9	chr9:38104147:C:G	0	38104147	G	C
9	chr9:38105707:A:AGT	0	38105707	AGT	A
9	chr9:38106032:C:T	0	38106032	T	C
9	chr9:38106695:C:T	0	38106695	T	C
9	chr9:38108513:T:C	0	38108513	C	T
9	chr9:38108746:C:T	0	38108746	T	C
9	chr9:38108960:C:T	0	38108960	T	C
9	chr9:38109558:C:T	0	38109558	T	C
9	chr9:38110624:GA:G	0	38110624	G	GA
9	chr9:38110869:G:A	0	38110869	A	G
9	chr9:38111350:TTG:T	0	38111350	T	TTG
9	chr9:38111355:AT:A	0	38111355	A	AT
9	chr9:38111357:T:A	0	38111357	A	T
9	chr9:38111691:G:A	0	38111691	A	G
9	chr9:38112118:T:C	0	38112118	C	T
9	chr9:38112838:C:T	0	38112838	T	C
9	chr9:38113204:T:C	0	38113204	C	T
9	chr9:38113274:AAAAC:A	0	38113274	A	AAAAC
9	chr9:38114560:T:C	0	38114560	C	T
9	chr9:38116383:T:C	0	38116383	C	T
9	chr9:38117269:T:C	0	38117269	C	T
9	chr9:38117650:T:C	0	38117650	C	T
9	chr9:38117766:A:G	0	38117766	G	A
9	chr9:38117966:G:C	0	38117966	C	G
9	chr9:38118038:G:A	0	38118038	A	G
9	chr9:38118224:G:A	0	38118224	A	G
9	chr9:38118252:G:A	0	38118252	A	G
9	chr9:38118283:C:T	0	38118283	T	C
9	chr9:38118380:A:G	0	38118380	G	A
9	chr9:38119337:A:G	0	38119337	G	A
9	chr9:38120481:G:A	0	38120481	A	G
9	chr9:38120624:A:G	0	38120624	G	A
9	chr9:38121058:T:C	0	38121058	C	T
9	chr9:38121181:G:A	0	38121181	A	G
9	chr9:38121303:G:A	0	38121303	A	G
9	chr9:38121341:C:G	0	38121341	G	C
9	chr9:38122643:C:A	0	38122643	A	C
9	chr9:38122775:T:C	0	38122775	C	T
9	chr9:38122803:C:T	0	38122803	T	C
9	chr9:38123112:G:A	0	38123112	A	G
9	chr9:38123404:C:G	0	38123404	G	C
9	chr9:38123836:A:AT	0	38123836	AT	A
9	chr9:38124189:T:C	0	38124189	C	T
9	chr9:38124276:C:T	0	38124276	T	C
9	chr9:38124385:G:C	0	38124385	C	G
9	chr9:38124984:T:C	0	38124984	C	T
9	chr9:38125176:G:C	0	38125176	C	G
9	chr9:38125275:C:T	0	38125275	T	C
9	chr9:38126383:G:C	0	38126383	C	G
9	chr9:38126514:G:A	0	38126514	A	G
9	chr9:38126537:C:T	0	38126537	T	C
9	chr9:38126618:TTTTC:T	0	38126618	T	TTTTC
9	chr9:38126749:G:T	0	38126749	T	G
9	chr9:38127900:A:G	0	38127900	G	A
9	chr9:38128600:G:A	0	38128600	A	G
9	chr9:38129036:T:C	0	38129036	C	T
9	chr9:38129378:G:T	0	38129378	T	G
9	chr9:38130113:GGT:G	0	38130113	G	GGT
9	chr9:38130485:G:A	0	38130485	A	G
9	chr9:38131583:C:T	0	38131583	T	C
9	chr9:38131922:G:A	0	38131922	A	G
9	chr9:38132480:T:C	0	38132480	C	T
9	chr9:38132688:T:A	0	38132688	A	T
9	chr9:38132734:A:G	0	38132734	G	A
9	chr9:38134160:G:T	0	38134160	T	G
9	chr9:38134181:C:T	0	38134181	T	C
9	chr9:38134407:T:C	0	38134407	C	T
9	chr9:38134835:T:C	0	38134835	C	T
9	chr9:38135028:G:A	0	38135028	A	G
9	chr9:38135090:C:T	0	38135090	T	C
9	chr9:38135567:G:A	0	38135567	A	G
9	chr9:38135780:C:T	0	38135780	T	C
9	chr9:38136275:C:T	0	38136275	T	C
9	chr9:38136347:G:T	0	38136347	T	G
9	chr9:38136424:GGA:G	0	38136424	G	GGA
9	chr9:38137025:A:G	0	38137025	G	A
9	chr9:38137348:A:G	0	38137348	G	A
9	chr9:38137727:T:G	0	38137727	G	T
9	chr9:38137808:G:A	0	38137808	A	G
9	chr9:38138441:T:C	0	38138441	C	T
9	chr9:38138567:T:TC	0	38138567	TC	T
9	chr9:38138883:C:T	0	38138883	T	C
9	chr9:38138950:C:A	0	38138950	A	C
9	chr9:38139471:G:C	0	38139471	C	G
9	chr9:38139885:G:A	0	38139885	A	G
9	chr9:38140635:G:T	0	38140635	T	G
9	chr9:38140775:A:G	0	38140775	G	A
9	chr9:38141744:A:G	0	38141744	G	A
9	chr9:38142289:G:T	0	38142289	T	G
9	chr9:38145086:GTGTGTGTGTGTGTC:G	0	38145086	G	GTGTGTGTGTGTGTC
9	chr9:38145531:G:A	0	38145531	A	G
9	chr9:38145722:T:C	0	38145722	C	T
9	chr9:38146187:T:C	0	38146187	C	T
9	chr9:38148435:G:A	0	38148435	A	G
9	chr9:38149886:A:G	0	38149886	G	A
9	chr9:38150170:T:G	0	38150170	G	T
9	chr9:38151193:C:T	0	38151193	T	C
9	chr9:38151967:T:C	0	38151967	C	T
9	chr9:38152641:T:C	0	38152641	C	T
9	chr9:38152844:C:T	0	38152844	T	C
9	chr9:38152846:T:A	0	38152846	A	T
9	chr9:38154140:G:A	0	38154140	A	G
9	chr9:38154762:C:T	0	38154762	T	C
9	chr9:38155133:T:C	0	38155133	C	T
9	chr9:38157205:G:A	0	38157205	A	G
9	chr9:38159478:G:A	0	38159478	A	G
9	chr9:38159695:C:G	0	38159695	G	C
9	chr9:38161184:T:C	0	38161184	C	T
9	chr9:38161549:T:C	0	38161549	C	T
9	chr9:38163087:C:T	0	38163087	T	C
9	chr9:38163424:A:T	0	38163424	T	A
9	chr9:38163601:A:G	0	38163601	G	A
9	chr9:38164229:G:C	0	38164229	C	G
9	chr9:38164367:C:T	0	38164367	T	C
9	chr9:38164600:T:TC	0	38164600	TC	T
9	chr9:38165388:C:T	0	38165388	T	C
9	chr9:38165649:A:G	0	38165649	G	A
9	chr9:38165819:C:A	0	38165819	A	C
9	chr9:38166018:A:G	0	38166018	G	A
9	chr9:38168156:A:G	0	38168156	G	A
9	chr9:38168324:G:A	0	38168324	A	G
9	chr9:38168570:T:C	0	38168570	C	T
9	chr9:38168963:A:G	0	38168963	G	A
9	chr9:38171456:A:G	0	38171456	G	A
9	chr9:38174188:A:C	0	38174188	C	A
9	chr9:38174287:G:A	0	38174287	A	G
9	chr9:38174369:C:T	0	38174369	T	C
9	chr9:38174381:G:A	0	38174381	A	G
9	chr9:38176643:G:A	0	38176643	A	G
9	chr9:38177402:G:A	0	38177402	A	G
9	chr9:38179057:G:A	0	38179057	A	G
9	chr9:38179152:A:C	0	38179152	C	A
9	chr9:38179248:G:A	0	38179248	A	G
9	chr9:38179510:T:C	0	38179510	C	T
9	chr9:38179520:T:C	0	38179520	C	T
9	chr9:38179654:A:G	0	38179654	G	A
9	chr9:38179992:A:G	0	38179992	G	A
9	chr9:38182932:T:C	0	38182932	C	T
9	chr9:38183187:G:A	0	38183187	A	G
9	chr9:38183533:G:A	0	38183533	A	G
9	chr9:38183659:T:G	0	38183659	G	T
9	chr9:38183727:A:C	0	38183727	C	A
9	chr9:38184240:G:A	0	38184240	A	G
9	chr9:38186099:T:C	0	38186099	C	T
9	chr9:38186435:A:G	0	38186435	G	A
9	chr9:38187419:C:T	0	38187419	T	C
9	chr9:38187489:A:G	0	38187489	G	A
9	chr9:38187712:C:T	0	38187712	T	C
9	chr9:38187736:T:C	0	38187736	C	T
9	chr9:38188527:T:C	0	38188527	C	T
9	chr9:38188607:T:G	0	38188607	G	T
9	chr9:38189229:G:T	0	38189229	T	G
9	chr9:38189447:C:T	0	38189447	T	C
9	chr9:38189530:T:C	0	38189530	C	T
9	chr9:38189658:T:C	0	38189658	C	T
9	chr9:38189824:G:A	0	38189824	A	G
9	chr9:38190526:A:G	0	38190526	G	A
9	chr9:38190564:C:T	0	38190564	T	C
9	chr9:38191120:G:A	0	38191120	A	G
9	chr9:38191484:G:A	0	38191484	A	G
9	chr9:38191907:A:C	0	38191907	C	A
9	chr9:38192605:T:C	0	38192605	C	T
9	chr9:38193125:AT:A	0	38193125	A	AT
9	chr9:38194529:T:C	0	38194529	C	T
9	chr9:38194968:G:A	0	38194968	A	G
9	chr9:38195759:T:C	0	38195759	C	T
9	chr9:38196120:G:C	0	38196120	C	G
9	chr9:38196326:A:G	0	38196326	G	A
9	chr9:38196566:A:G	0	38196566	G	A
9	chr9:38196749:C:T	0	38196749	T	C
9	chr9:38197036:A:G	0	38197036	G	A
9	chr9:38197082:C:T	0	38197082	T	C
9	chr9:38197387:C:T	0	38197387	T	C
9	chr9:38197433:G:A	0	38197433	A	G
9	chr9:38197485:G:A	0	38197485	A	G
9	chr9:38198231:T:TG	0	38198231	TG	T
9	chr9:38198632:C:T	0	38198632	T	C
9	chr9:38199268:A:G	0	38199268	G	A
9	chr9:38199497:C:T	0	38199497	T	C
9	chr9:38199824:G:A	0	38199824	A	G
9	chr9:38199995:C:T	0	38199995	T	C
9	chr9:38200218:G:A	0	38200218	A	G
9	chr9:38200673:T:C	0	38200673	C	T
9	chr9:38202071:C:CA	0	38202071	CA	C
9	chr9:38202149:C:T	0	38202149	T	C
9	chr9:38202544:G:A	0	38202544	A	G
9	chr9:38202641:G:A	0	38202641	A	G
9	chr9:38202882:A:AT	0	38202882	AT	A
9	chr9:38203438:C:T	0	38203438	T	C
9	chr9:38203451:A:T	0	38203451	T	A
9	chr9:38203511:A:C	0	38203511	C	A
9	chr9:38205004:A:G	0	38205004	G	A
9	chr9:38205412:C:T	0	38205412	T	C
9	chr9:38205901:A:C	0	38205901	C	A
9	chr9:38205966:C:T	0	38205966	T	C
9	chr9:38206100:A:G	0	38206100	G	A
9	chr9:38206103:A:G	0	38206103	G	A
9	chr9:38206275:C:T	0	38206275	T	C
9	chr9:38206284:C:G	0	38206284	G	C
9	chr9:38207060:G:A	0	38207060	A	G
9	chr9:38207188:A:G	0	38207188	G	A
9	chr9:38207244:T:C	0	38207244	C	T
9	chr9:38207492:A:C	0	38207492	C	A
9	chr9:38207498:G:A	0	38207498	A	G
9	chr9:38207657:G:A	0	38207657	A	G
9	chr9:38207736:C:T	0	38207736	T	C
9	chr9:38208696:G:A	0	38208696	A	G
9	chr9:38208723:G:A	0	38208723	A	G
9	chr9:38209250:C:T	0	38209250	T	C
9	chr9:38209497:A:G	0	38209497	G	A
9	chr9:38209707:A:G	0	38209707	G	A
9	chr9:38209778:A:T	0	38209778	T	A
9	chr9:38209954:G:A	0	38209954	A	G
9	chr9:38210603:A:G	0	38210603	G	A
9	chr9:38210624:T:C	0	38210624	C	T
9	chr9:38211762:G:A	0	38211762	A	G
9	chr9:38212173:G:A	0	38212173	A	G
9	chr9:38212182:A:T	0	38212182	T	A
9	chr9:38214050:C:T	0	38214050	T	C
9	chr9:38215225:A:G	0	38215225	G	A
9	chr9:38216118:A:G	0	38216118	G	A
9	chr9:38216786:C:G	0	38216786	G	C
9	chr9:38218632:T:C	0	38218632	C	T
9	chr9:38219329:G:A	0	38219329	A	G
9	chr9:38219703:G:A	0	38219703	A	G
9	chr9:38219721:T:C	0	38219721	C	T
9	chr9:38220648:T:C	0	38220648	C	T
9	chr9:38220683:C:T	0	38220683	T	C
9	chr9:38221031:C:A	0	38221031	A	C
9	chr9:38221277:T:C	0	38221277	C	T
9	chr9:38221897:A:G	0	38221897	G	A
9	chr9:38223678:G:A	0	38223678	A	G
9	chr9:38223826:G:C	0	38223826	C	G
9	chr9:38224592:T:C	0	38224592	C	T
9	chr9:38225028:T:TC	0	38225028	TC	T
9	chr9:38225267:C:T	0	38225267	T	C
9	chr9:38225316:C:T	0	38225316	T	C
9	chr9:38226142:A:G	0	38226142	G	A
9	chr9:38226360:G:A	0	38226360	A	G
9	chr9:38226361:T:C	0	38226361	C	T
9	chr9:38226362:G:A	0	38226362	A	G
9	chr9:38226567:A:G	0	38226567	G	A
9	chr9:38226651:G:A	0	38226651	A	G
9	chr9:38226895:G:A	0	38226895	A	G
9	chr9:38227217:C:T	0	38227217	T	C
9	chr9:38227881:G:A	0	38227881	A	G
9	chr9:38228524:G:A	0	38228524	A	G
9	chr9:38228592:T:G	0	38228592	G	T
9	chr9:38229480:C:T	0	38229480	T	C
9	chr9:38229851:G:A	0	38229851	A	G
9	chr9:38230147:A:G	0	38230147	G	A
9	chr9:38230881:C:T	0	38230881	T	C
9	chr9:38231233:A:G	0	38231233	G	A
9	chr9:38231448:T:C	0	38231448	C	T
9	chr9:38232046:T:C	0	38232046	C	T
9	chr9:38232453:A:G	0	38232453	G	A
9	chr9:38232477:G:A	0	38232477	A	G
9	chr9:38232516:G:A	0	38232516	A	G
9	chr9:38233596:G:C	0	38233596	C	G
9	chr9:38235587:G:C	0	38235587	C	G
9	chr9:38235662:A:G	0	38235662	G	A
9	chr9:38236201:A:G	0	38236201	G	A
9	chr9:38238468:C:T	0	38238468	T	C
9	chr9:38239832:C:T	0	38239832	T	C
9	chr9:38244224:T:C	0	38244224	C	T
9	chr9:38244419:A:G	0	38244419	G	A
9	chr9:38245543:G:A	0	38245543	A	G
9	chr9:38245584:G:A	0	38245584	A	G
9	chr9:38246424:T:C	0	38246424	C	T
9	chr9:38246659:A:T	0	38246659	T	A
9	chr9:38249729:C:T	0	38249729	T	C
9	chr9:38250026:G:A	0	38250026	A	G
9	chr9:38250852:G:A	0	38250852	A	G
9	chr9:38250953:G:A	0	38250953	A	G
9	chr9:38251251:T:C	0	38251251	C	T
9	chr9:38251943:A:G	0	38251943	G	A
9	chr9:38252529:C:T	0	38252529	T	C
9	chr9:38253517:C:T	0	38253517	T	C
9	chr9:38253694:G:A	0	38253694	A	G
9	chr9:38253840:C:G	0	38253840	G	C
9	chr9:38254021:T:G	0	38254021	G	T
9	chr9:38254749:T:C	0	38254749	C	T
9	chr9:38254914:A:C	0	38254914	C	A
9	chr9:38255719:A:AAG	0	38255719	AAG	A
9	chr9:38255875:A:G	0	38255875	G	A
9	chr9:38256540:C:G	0	38256540	G	C
9	chr9:38257052:T:C	0	38257052	C	T
9	chr9:38257363:T:C	0	38257363	C	T
9	chr9:38257509:T:A	0	38257509	A	T
9	chr9:38258140:T:G	0	38258140	G	T
9	chr9:38258416:T:C	0	38258416	C	T
9	chr9:38259875:T:G	0	38259875	G	T
9	chr9:38260718:T:C	0	38260718	C	T
9	chr9:38260871:A:G	0	38260871	G	A
9	chr9:38261504:C:T	0	38261504	T	C
9	chr9:38261595:G:A	0	38261595	A	G
9	chr9:38261836:G:A	0	38261836	A	G
9	chr9:38263156:T:G	0	38263156	G	T
9	chr9:38264552:C:T	0	38264552	T	C
9	chr9:38265273:T:C	0	38265273	C	T
9	chr9:38266185:A:G	0	38266185	G	A
9	chr9:38266283:T:C	0	38266283	C	T
9	chr9:38266385:A:G	0	38266385	G	A
9	chr9:38266519:C:T	0	38266519	T	C
9	chr9:38266595:C:T	0	38266595	T	C
9	chr9:38267161:A:C	0	38267161	C	A
9	chr9:38267291:C:A	0	38267291	A	C
9	chr9:38267367:A:G	0	38267367	G	A
9	chr9:38267597:G:T	0	38267597	T	G
9	chr9:38267655:C:T	0	38267655	T	C
9	chr9:38267845:G:A	0	38267845	A	G
9	chr9:38268290:G:C	0	38268290	C	G
9	chr9:38268928:GA:GAA	0	38268928	GAA	GA
9	chr9:38270362:G:T	0	38270362	T	G
9	chr9:38271396:G:A	0	38271396	A	G
9	chr9:38271660:C:T	0	38271660	T	C
9	chr9:38272816:C:G	0	38272816	G	C
9	chr9:38272980:G:C	0	38272980	C	G
9	chr9:38273597:A:G	0	38273597	G	A
9	chr9:38273629:G:T	0	38273629	T	G
9	chr9:38273785:C:G	0	38273785	G	C
9	chr9:38274270:C:T	0	38274270	T	C
9	chr9:38274650:G:A	0	38274650	A	G
9	chr9:38274837:G:A	0	38274837	A	G
9	chr9:38275600:A:C	0	38275600	C	A
9	chr9:38275775:T:C	0	38275775	C	T
9	chr9:38276431:C:T	0	38276431	T	C
9	chr9:38277051:TCA:T	0	38277051	T	TCA
9	chr9:38277223:C:T	0	38277223	T	C
9	chr9:38277674:A:G	0	38277674	G	A
9	chr9:38277976:C:T	0	38277976	T	C
9	chr9:38278294:A:G	0	38278294	G	A
9	chr9:38278977:C:G	0	38278977	G	C
9	chr9:38279173:G:A	0	38279173	A	G
9	chr9:38279185:G:A	0	38279185	A	G
9	chr9:38279406:G:A	0	38279406	A	G
9	chr9:38280247:ACTT:A	0	38280247	A	ACTT
9	chr9:38280498:C:T	0	38280498	T	C
9	chr9:38280694:C:T	0	38280694	T	C
9	chr9:38281317:A:C	0	38281317	C	A
9	chr9:38281441:A:G	0	38281441	G	A
9	chr9:38281645:A:G	0	38281645	G	A
9	chr9:38282196:C:A	0	38282196	A	C
9	chr9:38282288:T:C	0	38282288	C	T
9	chr9:38282320:G:A	0	38282320	A	G
9	chr9:38282381:G:A	0	38282381	A	G
9	chr9:38282695:G:T	0	38282695	T	G
9	chr9:38282703:C:G	0	38282703	G	C
9	chr9:38282783:T:C	0	38282783	C	T
9	chr9:38282873:A:G	0	38282873	G	A
9	chr9:38282994:G:T	0	38282994	T	G
9	chr9:38283143:C:T	0	38283143	T	C
9	chr9:38283150:T:C	0	38283150	C	T
9	chr9:38284449:C:T	0	38284449	T	C
9	chr9:38284570:G:A	0	38284570	A	G
9	chr9:38284649:A:G	0	38284649	G	A
9	chr9:38285293:C:T	0	38285293	T	C
9	chr9:38285525:A:C	0	38285525	C	A
9	chr9:38286540:A:C	0	38286540	C	A
9	chr9:38286886:A:G	0	38286886	G	A
9	chr9:38287069:G:A	0	38287069	A	G
9	chr9:38289068:A:C	0	38289068	C	A
9	chr9:38289742:T:A	0	38289742	A	T
9	chr9:38290175:C:T	0	38290175	T	C
9	chr9:38290598:T:A	0	38290598	A	T
9	chr9:38291387:G:T	0	38291387	T	G
9	chr9:38291734:A:G	0	38291734	G	A
9	chr9:38292403:G:C	0	38292403	C	G
9	chr9:38292736:C:T	0	38292736	T	C
9	chr9:38293486:G:A	0	38293486	A	G
9	chr9:38293888:A:C	0	38293888	C	A
9	chr9:38293905:T:C	0	38293905	C	T
9	chr9:38295124:T:G	0	38295124	G	T
9	chr9:38295596:A:G	0	38295596	G	A
9	chr9:38296265:A:G	0	38296265	G	A
9	chr9:38296612:G:A	0	38296612	A	G
9	chr9:38297595:T:C	0	38297595	C	T
9	chr9:38297777:A:G	0	38297777	G	A
9	chr9:38298060:A:G	0	38298060	G	A
9	chr9:38298207:C:G	0	38298207	G	C
9	chr9:38298282:C:T	0	38298282	T	C
9	chr9:38298807:T:C	0	38298807	C	T
9	chr9:38299422:C:A	0	38299422	A	C
9	chr9:38299716:G:A	0	38299716	A	G
9	chr9:38300077:G:A	0	38300077	A	G
9	chr9:38300079:C:T	0	38300079	T	C
9	chr9:38300931:A:G	0	38300931	G	A
9	chr9:38301451:A:G	0	38301451	G	A
9	chr9:38301527:C:T	0	38301527	T	C
9	chr9:38301576:T:C	0	38301576	C	T
9	chr9:38303136:A:T	0	38303136	T	A
9	chr9:38303246:T:C	0	38303246	C	T
9	chr9:38303539:T:C	0	38303539	C	T
9	chr9:38304261:T:G	0	38304261	G	T
9	chr9:38305040:A:G	0	38305040	G	A
9	chr9:38308851:C:T	0	38308851	T	C
9	chr9:38308937:T:A	0	38308937	A	T
9	chr9:38309506:T:C	0	38309506	C	T
9	chr9:38309526:C:T	0	38309526	T	C
9	chr9:38309633:T:G	0	38309633	G	T
9	chr9:38310408:G:A	0	38310408	A	G
9	chr9:38310562:G:A	0	38310562	A	G
9	chr9:38311686:G:A	0	38311686	A	G
9	chr9:38311779:T:A	0	38311779	A	T
9	chr9:38312368:G:A	0	38312368	A	G
9	chr9:38312616:A:C	0	38312616	C	A
9	chr9:38312688:C:T	0	38312688	T	C
9	chr9:38312713:A:G	0	38312713	G	A
9	chr9:38312758:C:T	0	38312758	T	C
9	chr9:38312871:A:G	0	38312871	G	A
9	chr9:38313189:G:A	0	38313189	A	G
9	chr9:38313298:A:G	0	38313298	G	A
9	chr9:38313353:C:A	0	38313353	A	C
9	chr9:38313382:T:C	0	38313382	C	T
9	chr9:38313847:T:C	0	38313847	C	T
9	chr9:38313860:T:C	0	38313860	C	T
9	chr9:38313911:C:T	0	38313911	T	C
9	chr9:38313913:T:C	0	38313913	C	T
9	chr9:38314043:G:A	0	38314043	A	G
9	chr9:38314186:T:C	0	38314186	C	T
9	chr9:38314299:C:G	0	38314299	G	C
9	chr9:38314569:C:T	0	38314569	T	C
9	chr9:38314826:T:A	0	38314826	A	T
9	chr9:38315027:GT:G	0	38315027	G	GT
9	chr9:38315050:T:C	0	38315050	C	T
9	chr9:38315072:T:C	0	38315072	C	T
9	chr9:38316334:A:C	0	38316334	C	A
9	chr9:38317299:G:A	0	38317299	A	G
9	chr9:38317426:C:T	0	38317426	T	C
9	chr9:38317442:C:T	0	38317442	T	C
9	chr9:38317536:A:G	0	38317536	G	A
9	chr9:38318137:A:C	0	38318137	C	A
9	chr9:38318240:G:A	0	38318240	A	G
9	chr9:38318694:C:T	0	38318694	T	C
9	chr9:38320242:C:A	0	38320242	A	C
9	chr9:38321650:C:T	0	38321650	T	C
9	chr9:38322187:C:T	0	38322187	T	C
9	chr9:38322507:T:C	0	38322507	C	T
9	chr9:38323009:C:G	0	38323009	G	C
9	chr9:38323048:C:A	0	38323048	A	C
9	chr9:38323426:A:T	0	38323426	T	A
9	chr9:38324635:G:T	0	38324635	T	G
9	chr9:38324833:C:T	0	38324833	T	C
9	chr9:38326027:A:T	0	38326027	T	A
9	chr9:38326525:T:C	0	38326525	C	T
9	chr9:38327063:T:G	0	38327063	G	T
9	chr9:38327406:A:G	0	38327406	G	A
9	chr9:38327751:T:C	0	38327751	C	T
9	chr9:38328020:A:G	0	38328020	G	A
9	chr9:38328637:C:G	0	38328637	G	C
9	chr9:38328990:T:C	0	38328990	C	T
9	chr9:38329206:C:T	0	38329206	T	C
9	chr9:38329355:G:T	0	38329355	T	G
9	chr9:38329683:G:A	0	38329683	A	G
9	chr9:38329689:C:T	0	38329689	T	C
9	chr9:38330117:G:A	0	38330117	A	G
9	chr9:38330139:G:T	0	38330139	T	G
9	chr9:38330220:C:T	0	38330220	T	C
9	chr9:38331367:C:G	0	38331367	G	C
9	chr9:38331678:A:G	0	38331678	G	A
9	chr9:38331705:G:A	0	38331705	A	G
9	chr9:38331923:C:T	0	38331923	T	C
9	chr9:38332015:C:T	0	38332015	T	C
9	chr9:38332117:A:G	0	38332117	G	A
9	chr9:38332467:A:G	0	38332467	G	A
9	chr9:38332793:A:T	0	38332793	T	A
9	chr9:38333067:G:A	0	38333067	A	G
9	chr9:38333456:A:T	0	38333456	T	A
9	chr9:38333646:C:T	0	38333646	T	C
9	chr9:38333782:A:T	0	38333782	T	A
9	chr9:38334059:C:T	0	38334059	T	C
9	chr9:38334102:G:A	0	38334102	A	G
9	chr9:38335035:C:T	0	38335035	T	C
9	chr9:38335478:A:G	0	38335478	G	A
9	chr9:38335755:T:C	0	38335755	C	T
9	chr9:38335972:A:T	0	38335972	T	A
9	chr9:38336854:T:C	0	38336854	C	T
9	chr9:38337413:G:A	0	38337413	A	G
9	chr9:38339098:A:T	0	38339098	T	A
9	chr9:38342747:T:C	0	38342747	C	T
9	chr9:38342837:T:C	0	38342837	C	T
9	chr9:38343131:C:T	0	38343131	T	C
9	chr9:38343352:G:A	0	38343352	A	G
9	chr9:38343509:A:T	0	38343509	T	A
9	chr9:38344339:AT:A	0	38344339	A	AT
9	chr9:38344776:T:A	0	38344776	A	T
9	chr9:38344907:C:T	0	38344907	T	C
9	chr9:38345001:C:A	0	38345001	A	C
9	chr9:38346582:T:C	0	38346582	C	T
9	chr9:38347362:C:T	0	38347362	T	C
9	chr9:38348312:C:A	0	38348312	A	C
9	chr9:38348620:A:G	0	38348620	G	A
9	chr9:38349700:G:C	0	38349700	C	G
9	chr9:38350472:T:C	0	38350472	C	T
9	chr9:38350883:G:A	0	38350883	A	G
9	chr9:38350919:CCTTAA:C	0	38350919	C	CCTTAA
9	chr9:38352646:A:G	0	38352646	G	A
9	chr9:38353051:A:G	0	38353051	G	A
9	chr9:38353980:A:T	0	38353980	T	A
9	chr9:38354042:C:T	0	38354042	T	C
9	chr9:38354830:C:T	0	38354830	T	C
9	chr9:38355013:T:G	0	38355013	G	T
9	chr9:38355455:G:A	0	38355455	A	G
9	chr9:38355793:T:C	0	38355793	C	T
9	chr9:38356686:C:T	0	38356686	T	C
9	chr9:38357068:A:G	0	38357068	G	A
9	chr9:38357847:C:T	0	38357847	T	C
9	chr9:38358511:G:A	0	38358511	A	G
9	chr9:38358643:G:A	0	38358643	A	G
9	chr9:38359475:C:T	0	38359475	T	C
9	chr9:38359634:T:C	0	38359634	C	T
9	chr9:38360336:C:T	0	38360336	T	C
9	chr9:38360494:T:A	0	38360494	A	T
9	chr9:38360893:A:G	0	38360893	G	A
9	chr9:38361382:C:T	0	38361382	T	C
9	chr9:38362174:T:C	0	38362174	C	T
9	chr9:38362716:A:T	0	38362716	T	A
9	chr9:38363014:T:C	0	38363014	C	T
9	chr9:38363249:AAAAC:A	0	38363249	A	AAAAC
9	chr9:38364147:G:A	0	38364147	A	G
9	chr9:38364148:T:C	0	38364148	C	T
9	chr9:38364427:G:A	0	38364427	A	G
9	chr9:38365699:G:T	0	38365699	T	G
9	chr9:38365769:T:C	0	38365769	C	T
9	chr9:38366033:GA:G	0	38366033	G	GA
9	chr9:38366162:C:T	0	38366162	T	C
9	chr9:38367285:G:A	0	38367285	A	G
9	chr9:38367501:C:T	0	38367501	T	C
9	chr9:38368139:T:C	0	38368139	C	T
9	chr9:38368209:A:G	0	38368209	G	A
9	chr9:38368253:C:T	0	38368253	T	C
9	chr9:38368435:A:T	0	38368435	T	A
9	chr9:38368853:G:A	0	38368853	A	G
9	chr9:38368989:T:C	0	38368989	C	T
9	chr9:38369281:A:G	0	38369281	G	A
9	chr9:38369462:C:A	0	38369462	A	C
9	chr9:38369582:A:G	0	38369582	G	A
9	chr9:38369829:A:T	0	38369829	T	A
9	chr9:38370022:A:G	0	38370022	G	A
9	chr9:38370387:A:G	0	38370387	G	A
9	chr9:38370540:T:C	0	38370540	C	T
9	chr9:38370793:A:G	0	38370793	G	A
9	chr9:38371437:C:T	0	38371437	T	C
9	chr9:38371951:C:T	0	38371951	T	C
9	chr9:38372180:C:T	0	38372180	T	C
9	chr9:38372474:G:A	0	38372474	A	G
9	chr9:38372891:C:A	0	38372891	A	C
9	chr9:38373537:G:GA	0	38373537	GA	G
9	chr9:38373833:A:G	0	38373833	G	A
9	chr9:38374316:A:G	0	38374316	G	A
9	chr9:38374670:G:A	0	38374670	A	G
9	chr9:38374739:T:C	0	38374739	C	T
9	chr9:38374980:C:T	0	38374980	T	C
9	chr9:38375218:T:C	0	38375218	C	T
9	chr9:38375665:CAT:C	0	38375665	C	CAT
9	chr9:38375774:G:A	0	38375774	A	G
9	chr9:38375875:C:T	0	38375875	T	C
9	chr9:38376530:G:T	0	38376530	T	G
9	chr9:38376713:T:A	0	38376713	A	T
9	chr9:38376979:T:C	0	38376979	C	T
9	chr9:38377562:C:A	0	38377562	A	C
9	chr9:38377563:A:G	0	38377563	G	A
9	chr9:38377610:TGC:T	0	38377610	T	TGC
9	chr9:38378023:A:C	0	38378023	C	A
9	chr9:38378402:G:C	0	38378402	C	G
9	chr9:38378545:A:C	0	38378545	C	A
9	chr9:38378589:G:C	0	38378589	C	G
9	chr9:38378604:A:G	0	38378604	G	A
9	chr9:38378699:T:C	0	38378699	C	T
9	chr9:38378728:A:G	0	38378728	G	A
9	chr9:38378971:C:T	0	38378971	T	C
9	chr9:38378988:T:C	0	38378988	C	T
9	chr9:38379032:G:C	0	38379032	C	G
9	chr9:38379306:T:C	0	38379306	C	T
9	chr9:38379698:C:T	0	38379698	T	C
9	chr9:38380106:A:G	0	38380106	G	A
9	chr9:38380144:C:G	0	38380144	G	C
9	chr9:38380274:C:T	0	38380274	T	C
9	chr9:38380353:C:A	0	38380353	A	C
9	chr9:38380453:A:G	0	38380453	G	A
9	chr9:38381642:A:G	0	38381642	G	A
9	chr9:38381723:G:C	0	38381723	C	G
9	chr9:38381794:A:G	0	38381794	G	A
9	chr9:38382343:G:A	0	38382343	A	G
9	chr9:38382368:T:A	0	38382368	A	T
9	chr9:38383101:G:A	0	38383101	A	G
9	chr9:38383196:C:T	0	38383196	T	C
9	chr9:38383552:A:G	0	38383552	G	A
9	chr9:38383787:G:A	0	38383787	A	G
9	chr9:38383944:G:T	0	38383944	T	G
9	chr9:38384418:C:A	0	38384418	A	C
9	chr9:38384568:C:T	0	38384568	T	C
9	chr9:38384581:G:A	0	38384581	A	G
9	chr9:38385592:C:T	0	38385592	T	C
9	chr9:38386041:G:A	0	38386041	A	G
9	chr9:38386088:G:A	0	38386088	A	G
9	chr9:38386821:T:A	0	38386821	A	T
9	chr9:38386978:G:C	0	38386978	C	G
9	chr9:38387171:C:T	0	38387171	T	C
9	chr9:38387868:A:G	0	38387868	G	A
9	chr9:38387900:T:A	0	38387900	A	T
9	chr9:38387935:C:T	0	38387935	T	C
9	chr9:38388255:T:TCTAG	0	38388255	TCTAG	T
9	chr9:38388481:T:C	0	38388481	C	T
9	chr9:38389211:G:T	0	38389211	T	G
9	chr9:38389245:T:C	0	38389245	C	T
9	chr9:38389369:T:A	0	38389369	A	T
9	chr9:38389517:T:C	0	38389517	C	T
9	chr9:38390072:A:G	0	38390072	G	A
9	chr9:38390243:A:C	0	38390243	C	A
9	chr9:38390584:A:C	0	38390584	C	A
9	chr9:38392259:G:A	0	38392259	A	G
9	chr9:38392405:T:A	0	38392405	A	T
9	chr9:38392941:T:C	0	38392941	C	T
9	chr9:38393174:A:G	0	38393174	G	A
9	chr9:38393212:T:C	0	38393212	C	T
9	chr9:38393454:A:G	0	38393454	G	A
9	chr9:38394320:T:C	0	38394320	C	T
9	chr9:38394566:G:A	0	38394566	A	G
9	chr9:38394809:C:T	0	38394809	T	C
9	chr9:38395302:G:A	0	38395302	A	G
9	chr9:38395943:T:C	0	38395943	C	T
9	chr9:38396005:C:T	0	38396005	T	C
9	chr9:38396505:G:A	0	38396505	A	G
9	chr9:38397918:G:A	0	38397918	A	G
9	chr9:38398153:G:C	0	38398153	C	G
9	chr9:38398701:A:G	0	38398701	G	A
9	chr9:38398829:G:A	0	38398829	A	G
9	chr9:38398904:C:T	0	38398904	T	C
9	chr9:38399279:T:A	0	38399279	A	T
9	chr9:38399689:A:G	0	38399689	G	A
9	chr9:38399979:C:T	0	38399979	T	C
9	chr9:38400258:G:A	0	38400258	A	G
9	chr9:38400869:CTT:C	0	38400869	C	CTT
9	chr9:38401506:A:C	0	38401506	C	A
9	chr9:38401849:T:C	0	38401849	C	T
9	chr9:38401863:C:T	0	38401863	T	C
9	chr9:38401905:A:G	0	38401905	G	A
9	chr9:38402502:T:C	0	38402502	C	T
9	chr9:38402832:C:T	0	38402832	T	C
9	chr9:38403278:C:T	0	38403278	T	C
9	chr9:38403520:C:T	0	38403520	T	C
9	chr9:38403680:T:C	0	38403680	C	T
9	chr9:38403721:C:T	0	38403721	T	C
9	chr9:38404108:T:C	0	38404108	C	T
9	chr9:38404217:G:C	0	38404217	C	G
9	chr9:38404263:T:C	0	38404263	C	T
9	chr9:38404295:G:A	0	38404295	A	G
9	chr9:38404355:C:T	0	38404355	T	C
9	chr9:38404523:C:G	0	38404523	G	C
9	chr9:38404635:C:T	0	38404635	T	C
9	chr9:38404945:T:C	0	38404945	C	T
9	chr9:38405113:A:G	0	38405113	G	A
9	chr9:38405220:A:T	0	38405220	T	A
9	chr9:38405240:C:T	0	38405240	T	C
9	chr9:38405583:G:A	0	38405583	A	G
9	chr9:38405765:C:A	0	38405765	A	C
9	chr9:38405837:G:A	0	38405837	A	G
9	chr9:38406181:C:T	0	38406181	T	C
9	chr9:38406343:T:C	0	38406343	C	T
9	chr9:38406461:T:C	0	38406461	C	T
9	chr9:38406593:G:A	0	38406593	A	G
9	chr9:38407093:C:T	0	38407093	T	C
9	chr9:38407465:A:T	0	38407465	T	A
9	chr9:38407751:C:G	0	38407751	G	C
9	chr9:38407863:C:A	0	38407863	A	C
9	chr9:38408528:C:A	0	38408528	A	C
9	chr9:38408595:T:C	0	38408595	C	T
9	chr9:38408691:A:C	0	38408691	C	A
9	chr9:38408786:T:C	0	38408786	C	T
9	chr9:38408951:G:A	0	38408951	A	G
9	chr9:38409040:C:A	0	38409040	A	C
9	chr9:38409065:A:T	0	38409065	T	A
9	chr9:38409084:G:A	0	38409084	A	G
9	chr9:38409214:G:C	0	38409214	C	G
9	chr9:38409235:G:A	0	38409235	A	G
9	chr9:38409359:G:A	0	38409359	A	G
9	chr9:38409406:T:C	0	38409406	C	T
9	chr9:38409666:T:C	0	38409666	C	T
9	chr9:38409914:A:C	0	38409914	C	A
9	chr9:38410083:T:G	0	38410083	G	T
9	chr9:38410210:C:T	0	38410210	T	C
9	chr9:38410271:G:A	0	38410271	A	G
9	chr9:38410498:AAAT:A	0	38410498	A	AAAT
9	chr9:38411063:CT:C	0	38411063	C	CT
9	chr9:38411348:A:G	0	38411348	G	A
9	chr9:38411727:G:A	0	38411727	A	G
9	chr9:38412485:C:T	0	38412485	T	C
9	chr9:38412740:C:T	0	38412740	T	C
9	chr9:38412904:C:A	0	38412904	A	C
9	chr9:38412999:C:T	0	38412999	T	C
9	chr9:38413042:G:A	0	38413042	A	G
9	chr9:38413162:T:G	0	38413162	G	T
9	chr9:38413543:C:T	0	38413543	T	C
9	chr9:38413647:G:A	0	38413647	A	G
9	chr9:38414781:A:G	0	38414781	G	A
9	chr9:38415011:T:C	0	38415011	C	T
9	chr9:38417119:G:A	0	38417119	A	G
9	chr9:38417993:A:G	0	38417993	G	A
9	chr9:38418557:G:A	0	38418557	A	G
9	chr9:38419217:C:T	0	38419217	T	C
9	chr9:38419584:G:A	0	38419584	A	G
9	chr9:38419791:G:A	0	38419791	A	G
9	chr9:38420513:C:T	0	38420513	T	C
9	chr9:38420604:C:T	0	38420604	T	C
9	chr9:38420628:C:T	0	38420628	T	C
9	chr9:38420629:A:G	0	38420629	G	A
9	chr9:38420705:T:C	0	38420705	C	T
9	chr9:38420710:G:A	0	38420710	A	G
9	chr9:38420919:TTTCC:T	0	38420919	T	TTTCC
9	chr9:38421714:G:A	0	38421714	A	G
9	chr9:38421978:G:A	0	38421978	A	G
9	chr9:38422048:T:C	0	38422048	C	T
9	chr9:38422537:C:T	0	38422537	T	C
9	chr9:38423414:C:T	0	38423414	T	C
9	chr9:38424347:A:G	0	38424347	G	A
9	chr9:38425041:C:G	0	38425041	G	C
9	chr9:38426207:CCT:C	0	38426207	C	CCT
9	chr9:38426459:A:T	0	38426459	T	A
9	chr9:38426773:G:A	0	38426773	A	G
9	chr9:38426964:C:T	0	38426964	T	C
9	chr9:38427174:C:T	0	38427174	T	C
9	chr9:38427325:T:C	0	38427325	C	T
9	chr9:38427596:A:G	0	38427596	G	A
9	chr9:38427643:G:A	0	38427643	A	G
9	chr9:38427662:A:G	0	38427662	G	A
9	chr9:38427824:G:A	0	38427824	A	G
9	chr9:38427835:T:C	0	38427835	C	T
9	chr9:38427841:T:C	0	38427841	C	T
9	chr9:38427890:C:T	0	38427890	T	C
9	chr9:38428319:T:C	0	38428319	C	T
9	chr9:38428340:T:C	0	38428340	C	T
9	chr9:38428590:C:G	0	38428590	G	C
9	chr9:38428781:G:C	0	38428781	C	G
9	chr9:38428804:A:C	0	38428804	C	A
9	chr9:38428816:T:C	0	38428816	C	T
9	chr9:38428938:T:G	0	38428938	G	T
9	chr9:38429106:A:G	0	38429106	G	A
9	chr9:38429192:A:G	0	38429192	G	A
9	chr9:38429237:G:A	0	38429237	A	G
9	chr9:38429283:G:A	0	38429283	A	G
9	chr9:38429291:T:C	0	38429291	C	T
9	chr9:38429385:C:T	0	38429385	T	C
9	chr9:38429525:T:C	0	38429525	C	T
9	chr9:38429603:A:G	0	38429603	G	A
9	chr9:38429687:CTAGG:C	0	38429687	C	CTAGG
9	chr9:38429885:A:C	0	38429885	C	A
9	chr9:38430112:T:C	0	38430112	C	T
9	chr9:38431010:T:C	0	38431010	C	T
9	chr9:38431241:A:G	0	38431241	G	A
9	chr9:38431454:A:T	0	38431454	T	A
9	chr9:38432578:T:C	0	38432578	C	T
9	chr9:38432679:T:C	0	38432679	C	T
9	chr9:38432836:G:C	0	38432836	C	G
9	chr9:38432974:C:T	0	38432974	T	C
9	chr9:38433055:G:T	0	38433055	T	G
9	chr9:38433143:A:C	0	38433143	C	A
9	chr9:38433179:C:A	0	38433179	A	C
9	chr9:38433397:G:A	0	38433397	A	G
9	chr9:38433731:T:TC	0	38433731	TC	T
9	chr9:38434278:C:T	0	38434278	T	C
9	chr9:38434583:G:A	0	38434583	A	G
9	chr9:38434754:G:A	0	38434754	A	G
9	chr9:38435103:G:A	0	38435103	A	G
9	chr9:38435761:T:G	0	38435761	G	T
9	chr9:38435828:T:G	0	38435828	G	T
9	chr9:38436342:C:T	0	38436342	T	C
9	chr9:38436995:G:T	0	38436995	T	G
9	chr9:38437199:C:T	0	38437199	T	C
9	chr9:38437587:A:G	0	38437587	G	A
9	chr9:38438868:T:A	0	38438868	A	T
9	chr9:38438972:G:A	0	38438972	A	G
9	chr9:38439045:G:A	0	38439045	A	G
9	chr9:38439054:A:T	0	38439054	T	A
9	chr9:38439085:C:T	0	38439085	T	C
9	chr9:38439358:G:A	0	38439358	A	G
9	chr9:38439431:T:G	0	38439431	G	T
9	chr9:38439574:T:C	0	38439574	C	T
9	chr9:38440397:GTC:G	0	38440397	G	GTC
9	chr9:38440413:A:G	0	38440413	G	A
9	chr9:38440679:T:G	0	38440679	G	T
9	chr9:38440757:T:C	0	38440757	C	T
9	chr9:38441111:G:T	0	38441111	T	G
9	chr9:38441589:G:A	0	38441589	A	G
9	chr9:38442143:A:G	0	38442143	G	A
9	chr9:38442423:G:A	0	38442423	A	G
9	chr9:38442658:G:A	0	38442658	A	G
9	chr9:38442976:T:C	0	38442976	C	T
9	chr9:38443192:G:A	0	38443192	A	G
9	chr9:38443280:G:A	0	38443280	A	G
9	chr9:38443761:G:A	0	38443761	A	G
9	chr9:38443795:G:T	0	38443795	T	G
9	chr9:38443796:G:A	0	38443796	A	G
9	chr9:38444254:C:A	0	38444254	A	C
9	chr9:38445255:G:A	0	38445255	A	G
9	chr9:38445364:T:C	0	38445364	C	T
9	chr9:38445602:C:T	0	38445602	T	C
9	chr9:38446111:T:C	0	38446111	C	T
9	chr9:38446280:T:C	0	38446280	C	T
9	chr9:38446395:C:T	0	38446395	T	C
9	chr9:38446494:T:A	0	38446494	A	T
9	chr9:38447820:G:T	0	38447820	T	G
9	chr9:38449644:G:A	0	38449644	A	G
9	chr9:38450987:T:C	0	38450987	C	T
9	chr9:38451346:G:A	0	38451346	A	G
9	chr9:38452594:C:T	0	38452594	T	C
9	chr9:38452639:G:A	0	38452639	A	G
9	chr9:38453825:G:A	0	38453825	A	G
9	chr9:38454691:G:T	0	38454691	T	G
9	chr9:38456368:G:A	0	38456368	A	G
9	chr9:38456843:A:G	0	38456843	G	A
9	chr9:38457317:G:T	0	38457317	T	G
9	chr9:38457827:C:T	0	38457827	T	C
9	chr9:38458350:CATCTT:C	0	38458350	C	CATCTT
9	chr9:38458732:C:T	0	38458732	T	C
9	chr9:38458737:A:G	0	38458737	G	A
9	chr9:38458755:G:A	0	38458755	A	G
9	chr9:38459575:G:T	0	38459575	T	G
9	chr9:38459585:T:A	0	38459585	A	T
9	chr9:38459766:T:C	0	38459766	C	T
9	chr9:38460593:A:G	0	38460593	G	A
9	chr9:38461612:G:A	0	38461612	A	G
9	chr9:38461743:C:A	0	38461743	A	C
9	chr9:38461845:G:C	0	38461845	C	G
9	chr9:38462004:A:G	0	38462004	G	A
9	chr9:38462322:A:G	0	38462322	G	A
9	chr9:38462630:G:A	0	38462630	A	G
9	chr9:38462730:G:A	0	38462730	A	G
9	chr9:38462794:G:T	0	38462794	T	G
9	chr9:38463442:G:A	0	38463442	A	G
9	chr9:38463685:GT:G	0	38463685	G	GT
9	chr9:38463820:A:C	0	38463820	C	A
9	chr9:38466034:A:G	0	38466034	G	A
9	chr9:38466718:C:T	0	38466718	T	C
9	chr9:38469920:A:G	0	38469920	G	A
9	chr9:38470304:T:C	0	38470304	C	T
9	chr9:38470490:A:ACAGCT	0	38470490	ACAGCT	A
9	chr9:38472311:C:G	0	38472311	G	C
9	chr9:38477424:GA:G	0	38477424	G	GA
9	chr9:38477475:G:A	0	38477475	A	G
9	chr9:38477634:G:A	0	38477634	A	G
9	chr9:38478416:T:C	0	38478416	C	T
9	chr9:38478429:C:A	0	38478429	A	C
9	chr9:38478570:G:A	0	38478570	A	G
9	chr9:38478689:A:G	0	38478689	G	A
9	chr9:38478780:C:T	0	38478780	T	C
9	chr9:38479117:T:A	0	38479117	A	T
9	chr9:38479132:G:C	0	38479132	C	G
9	chr9:38479309:G:T	0	38479309	T	G
9	chr9:38479390:C:T	0	38479390	T	C
9	chr9:38480346:A:G	0	38480346	G	A
9	chr9:38480709:C:T	0	38480709	T	C
9	chr9:38480716:G:T	0	38480716	T	G
9	chr9:38482672:C:T	0	38482672	T	C
9	chr9:38483402:G:T	0	38483402	T	G
9	chr9:38483641:G:A	0	38483641	A	G
9	chr9:38484526:C:T	0	38484526	T	C
9	chr9:38485259:T:A	0	38485259	A	T
9	chr9:38485822:G:C	0	38485822	C	G
9	chr9:38485907:T:C	0	38485907	C	T
9	chr9:38487817:A:T	0	38487817	T	A
9	chr9:38488213:CG:C	0	38488213	C	CG
9	chr9:38488597:T:C	0	38488597	C	T
9	chr9:38488864:A:C	0	38488864	C	A
9	chr9:38488922:T:C	0	38488922	C	T
9	chr9:38488976:G:A	0	38488976	A	G
9	chr9:38489075:A:G	0	38489075	G	A
9	chr9:38489348:C:T	0	38489348	T	C
9	chr9:38489401:A:T	0	38489401	T	A
9	chr9:38489577:G:A	0	38489577	A	G
9	chr9:38489606:A:G	0	38489606	G	A
9	chr9:38489711:AACAGTATACAAC:A	0	38489711	A	AACAGTATACAAC
9	chr9:38490949:T:C	0	38490949	C	T
9	chr9:38491322:G:A	0	38491322	A	G
9	chr9:38491567:C:A	0	38491567	A	C
9	chr9:38492392:G:A	0	38492392	A	G
9	chr9:38493788:A:G	0	38493788	G	A
9	chr9:38493984:A:G	0	38493984	G	A
9	chr9:38494151:C:T	0	38494151	T	C
9	chr9:38494715:G:C	0	38494715	C	G
9	chr9:38494936:G:C	0	38494936	C	G
9	chr9:38494979:T:G	0	38494979	G	T
9	chr9:38495134:C:T	0	38495134	T	C
9	chr9:38495204:G:A	0	38495204	A	G
9	chr9:38495622:G:A	0	38495622	A	G
9	chr9:38495774:G:A	0	38495774	A	G
9	chr9:38496327:CTTCA:C	0	38496327	C	CTTCA
9	chr9:38496892:T:G	0	38496892	G	T
9	chr9:38497681:T:C	0	38497681	C	T
9	chr9:38499978:A:G	0	38499978	G	A
9	chr9:38501038:C:T	0	38501038	T	C
9	chr9:38502358:T:C	0	38502358	C	T
9	chr9:38502411:A:G	0	38502411	G	A
9	chr9:38503194:C:T	0	38503194	T	C
9	chr9:38504748:G:A	0	38504748	A	G
9	chr9:38504792:G:C	0	38504792	C	G
9	chr9:38505211:A:G	0	38505211	G	A
9	chr9:38505385:A:G	0	38505385	G	A
9	chr9:38505952:T:G	0	38505952	G	T
9	chr9:38506211:A:C	0	38506211	C	A
9	chr9:38509259:C:T	0	38509259	T	C
9	chr9:38509431:T:C	0	38509431	C	T
9	chr9:38510413:A:G	0	38510413	G	A
9	chr9:38512025:A:G	0	38512025	G	A
9	chr9:38512628:T:A	0	38512628	A	T
9	chr9:38517198:C:T	0	38517198	T	C
9	chr9:38518615:C:T	0	38518615	T	C
9	chr9:38518636:G:A	0	38518636	A	G
9	chr9:38519472:A:AC	0	38519472	AC	A
9	chr9:38519610:T:A	0	38519610	A	T
9	chr9:38519722:G:A	0	38519722	A	G
9	chr9:38519753:C:T	0	38519753	T	C
9	chr9:38520006:A:G	0	38520006	G	A
9	chr9:38520185:T:C	0	38520185	C	T
9	chr9:38521167:T:C	0	38521167	C	T
9	chr9:38521637:T:C	0	38521637	C	T
9	chr9:38521777:C:A	0	38521777	A	C
9	chr9:38522058:C:A	0	38522058	A	C
9	chr9:38522206:G:A	0	38522206	A	G
9	chr9:38522241:T:C	0	38522241	C	T
9	chr9:38522945:T:C	0	38522945	C	T
9	chr9:38523107:TTCTTTA:T	0	38523107	T	TTCTTTA
9	chr9:38523394:C:G	0	38523394	G	C
9	chr9:38523710:T:C	0	38523710	C	T
9	chr9:38523893:AG:A	0	38523893	A	AG
9	chr9:38524383:A:G	0	38524383	G	A
9	chr9:38525448:A:AT	0	38525448	AT	A
9	chr9:38525496:A:C	0	38525496	C	A
9	chr9:38526827:C:G	0	38526827	G	C
9	chr9:38527120:T:C	0	38527120	C	T
9	chr9:38527544:A:C	0	38527544	C	A
9	chr9:38527693:A:T	0	38527693	T	A
9	chr9:38528534:T:C	0	38528534	C	T
9	chr9:38529535:A:G	0	38529535	G	A
9	chr9:38530587:T:C	0	38530587	C	T
9	chr9:38533007:T:C	0	38533007	C	T
9	chr9:38534248:A:G	0	38534248	G	A
9	chr9:38534529:A:G	0	38534529	G	A
9	chr9:38537887:G:A	0	38537887	A	G
9	chr9:38538572:A:G	0	38538572	G	A
9	chr9:38540374:T:A	0	38540374	A	T
9	chr9:38541199:T:G	0	38541199	G	T
9	chr9:38542691:G:A	0	38542691	A	G
9	chr9:38542775:T:C	0	38542775	C	T
9	chr9:38543950:T:C	0	38543950	C	T
9	chr9:38544012:T:G	0	38544012	G	T
9	chr9:38544845:G:A	0	38544845	A	G
9	chr9:38545752:A:G	0	38545752	G	A
9	chr9:38546338:T:G	0	38546338	G	T
9	chr9:38546433:C:T	0	38546433	T	C
9	chr9:38547157:C:T	0	38547157	T	C
9	chr9:38547260:G:T	0	38547260	T	G
9	chr9:38547513:A:G	0	38547513	G	A
9	chr9:38547808:A:G	0	38547808	G	A
9	chr9:38548526:A:T	0	38548526	T	A
9	chr9:38548587:C:T	0	38548587	T	C
9	chr9:38548833:G:A	0	38548833	A	G
9	chr9:38550771:A:C	0	38550771	C	A
9	chr9:38550778:A:G	0	38550778	G	A
9	chr9:38551231:G:T	0	38551231	T	G
9	chr9:38551861:T:C	0	38551861	C	T
9	chr9:38552341:T:C	0	38552341	C	T
9	chr9:38552733:T:C	0	38552733	C	T
9	chr9:38552999:C:T	0	38552999	T	C
9	chr9:38553000:G:A	0	38553000	A	G
9	chr9:38553064:T:G	0	38553064	G	T
9	chr9:38553670:C:T	0	38553670	T	C
9	chr9:38553671:G:A	0	38553671	A	G
9	chr9:38554102:T:C	0	38554102	C	T
9	chr9:38554143:G:T	0	38554143	T	G
9	chr9:38554246:G:A	0	38554246	A	G
9	chr9:38554306:A:G	0	38554306	G	A
9	chr9:38555239:T:C	0	38555239	C	T
9	chr9:38555389:A:C	0	38555389	C	A
9	chr9:38556691:C:T	0	38556691	T	C
9	chr9:38556710:G:A	0	38556710	A	G
9	chr9:38556875:C:T	0	38556875	T	C
9	chr9:38558251:A:G	0	38558251	G	A
9	chr9:38558414:C:T	0	38558414	T	C
9	chr9:38558433:T:G	0	38558433	G	T
9	chr9:38558537:C:T	0	38558537	T	C
9	chr9:38560212:G:T	0	38560212	T	G
9	chr9:38562776:G:C	0	38562776	C	G
9	chr9:38563174:T:C	0	38563174	C	T
9	chr9:38566044:C:T	0	38566044	T	C
9	chr9:38566116:G:A	0	38566116	A	G
9	chr9:38566274:T:C	0	38566274	C	T
9	chr9:38566439:G:A	0	38566439	A	G
9	chr9:38567916:C:T	0	38567916	T	C
9	chr9:38568057:C:T	0	38568057	T	C
9	chr9:38568446:C:T	0	38568446	T	C
9	chr9:38568584:G:T	0	38568584	T	G
9	chr9:38568592:T:C	0	38568592	C	T
9	chr9:38568802:A:C	0	38568802	C	A
9	chr9:38568876:C:T	0	38568876	T	C
9	chr9:38569107:A:G	0	38569107	G	A
9	chr9:38569253:A:G	0	38569253	G	A
9	chr9:38569261:T:C	0	38569261	C	T
9	chr9:38569265:A:G	0	38569265	G	A
9	chr9:38569291:T:C	0	38569291	C	T
9	chr9:38569306:G:T	0	38569306	T	G
9	chr9:38569325:C:T	0	38569325	T	C
9	chr9:38569524:A:G	0	38569524	G	A
9	chr9:38569568:A:G	0	38569568	G	A
9	chr9:38569601:G:A	0	38569601	A	G
9	chr9:38569652:T:A	0	38569652	A	T
9	chr9:38569818:T:C	0	38569818	C	T
9	chr9:38569853:T:C	0	38569853	C	T
9	chr9:38570162:T:C	0	38570162	C	T
9	chr9:38570704:A:C	0	38570704	C	A
9	chr9:38570742:G:T	0	38570742	T	G
9	chr9:38571979:T:TTAAA	0	38571979	TTAAA	T
9	chr9:38571989:C:G	0	38571989	G	C
9	chr9:38572219:T:C	0	38572219	C	T
9	chr9:38572599:C:T	0	38572599	T	C
9	chr9:38572665:G:A	0	38572665	A	G
9	chr9:38572825:C:G	0	38572825	G	C
9	chr9:38572984:T:C	0	38572984	C	T
9	chr9:38574139:T:C	0	38574139	C	T
9	chr9:38575605:T:G	0	38575605	G	T
9	chr9:38575640:T:C	0	38575640	C	T
9	chr9:38575799:A:T	0	38575799	T	A
9	chr9:38575836:A:AG	0	38575836	AG	A
9	chr9:38575888:T:G	0	38575888	G	T
9	chr9:38577002:G:A	0	38577002	A	G
9	chr9:38577095:C:G	0	38577095	G	C
9	chr9:38577242:T:C	0	38577242	C	T
9	chr9:38578156:A:G	0	38578156	G	A
9	chr9:38578975:C:T	0	38578975	T	C
9	chr9:38579219:C:T	0	38579219	T	C
9	chr9:38579249:A:G	0	38579249	G	A
9	chr9:38579287:T:C	0	38579287	C	T
9	chr9:38579731:A:T	0	38579731	T	A
9	chr9:38580276:C:A	0	38580276	A	C
9	chr9:38580711:A:G	0	38580711	G	A
9	chr9:38580775:T:C	0	38580775	C	T
9	chr9:38580912:C:A	0	38580912	A	C
9	chr9:38580929:C:T	0	38580929	T	C
9	chr9:38581186:A:C	0	38581186	C	A
9	chr9:38581516:A:G	0	38581516	G	A
9	chr9:38581542:C:T	0	38581542	T	C
9	chr9:38582130:G:A	0	38582130	A	G
9	chr9:38582236:T:C	0	38582236	C	T
9	chr9:38582412:A:AT	0	38582412	AT	A
9	chr9:38582771:T:C	0	38582771	C	T
9	chr9:38583918:C:T	0	38583918	T	C
9	chr9:38583929:G:A	0	38583929	A	G
9	chr9:38584027:G:A	0	38584027	A	G
9	chr9:38584889:T:C	0	38584889	C	T
9	chr9:38584941:A:G	0	38584941	G	A
9	chr9:38585157:T:C	0	38585157	C	T
9	chr9:38585933:T:C	0	38585933	C	T
9	chr9:38586133:T:C	0	38586133	C	T
9	chr9:38586250:C:T	0	38586250	T	C
9	chr9:38586661:C:T	0	38586661	T	C
9	chr9:38586888:G:A	0	38586888	A	G
9	chr9:38587670:G:A	0	38587670	A	G
9	chr9:38587727:A:G	0	38587727	G	A
9	chr9:38587933:C:T	0	38587933	T	C
9	chr9:38588043:G:A	0	38588043	A	G
9	chr9:38588234:C:T	0	38588234	T	C
9	chr9:38588765:C:T	0	38588765	T	C
9	chr9:38589212:C:T	0	38589212	T	C
9	chr9:38590065:A:G	0	38590065	G	A
9	chr9:38590923:T:C	0	38590923	C	T
9	chr9:38591943:G:A	0	38591943	A	G
9	chr9:38591944:C:G	0	38591944	G	C
9	chr9:38592140:G:T	0	38592140	T	G
9	chr9:38592255:GCTAAA:G	0	38592255	G	GCTAAA
9	chr9:38592716:T:C	0	38592716	C	T
9	chr9:38592972:G:C	0	38592972	C	G
9	chr9:38593350:C:T	0	38593350	T	C
9	chr9:38595095:T:C	0	38595095	C	T
9	chr9:38595394:A:G	0	38595394	G	A
9	chr9:38595889:T:C	0	38595889	C	T
9	chr9:38597449:A:C	0	38597449	C	A
9	chr9:38597958:A:G	0	38597958	G	A
9	chr9:38598274:T:A	0	38598274	A	T
9	chr9:38599099:T:A	0	38599099	A	T
9	chr9:38599382:G:A	0	38599382	A	G
9	chr9:38600955:A:G	0	38600955	G	A
9	chr9:38601576:C:T	0	38601576	T	C
9	chr9:38602253:G:T	0	38602253	T	G
9	chr9:38602595:A:T	0	38602595	T	A
9	chr9:38602973:A:G	0	38602973	G	A
9	chr9:38603134:G:A	0	38603134	A	G
9	chr9:38603387:C:T	0	38603387	T	C
9	chr9:38603698:G:A	0	38603698	A	G
9	chr9:38603733:C:T	0	38603733	T	C
9	chr9:38603821:T:C	0	38603821	C	T
9	chr9:38604040:T:C	0	38604040	C	T
9	chr9:38604677:A:G	0	38604677	G	A
9	chr9:38605462:G:A	0	38605462	A	G
9	chr9:38606301:GT:G	0	38606301	G	GT
9	chr9:38607125:C:T	0	38607125	T	C
9	chr9:38607853:T:C	0	38607853	C	T
9	chr9:38607979:C:T	0	38607979	T	C
9	chr9:38608914:A:G	0	38608914	G	A
9	chr9:38611954:T:C	0	38611954	C	T
9	chr9:38612817:G:A	0	38612817	A	G
9	chr9:38613225:A:G	0	38613225	G	A
9	chr9:38613652:A:C	0	38613652	C	A
9	chr9:38613808:T:C	0	38613808	C	T
9	chr9:38613895:T:C	0	38613895	C	T
9	chr9:38614307:A:G	0	38614307	G	A
9	chr9:38614397:C:T	0	38614397	T	C
9	chr9:38614554:G:C	0	38614554	C	G
9	chr9:38615178:C:A	0	38615178	A	C
9	chr9:38615701:C:T	0	38615701	T	C
9	chr9:38615782:T:C	0	38615782	C	T
9	chr9:38616880:T:C	0	38616880	C	T
9	chr9:38618301:C:T	0	38618301	T	C
9	chr9:38620027:A:C	0	38620027	C	A
9	chr9:38621998:C:T	0	38621998	T	C
9	chr9:38622260:A:G	0	38622260	G	A
9	chr9:38625380:A:T	0	38625380	T	A
9	chr9:38626312:T:C	0	38626312	C	T
9	chr9:38626685:T:C	0	38626685	C	T
9	chr9:38627502:A:T	0	38627502	T	A
9	chr9:38627984:G:A	0	38627984	A	G
9	chr9:38629957:A:G	0	38629957	G	A
9	chr9:38629998:C:A	0	38629998	A	C
9	chr9:38630090:A:G	0	38630090	G	A
9	chr9:38630872:A:G	0	38630872	G	A
9	chr9:38631326:C:T	0	38631326	T	C
9	chr9:38631452:G:A	0	38631452	A	G
9	chr9:38631562:C:T	0	38631562	T	C
9	chr9:38631682:C:T	0	38631682	T	C
9	chr9:38631798:G:T	0	38631798	T	G
9	chr9:38631832:C:T	0	38631832	T	C
9	chr9:38631987:C:T	0	38631987	T	C
9	chr9:38632376:T:A	0	38632376	A	T
9	chr9:38632391:C:T	0	38632391	T	C
9	chr9:38633084:C:T	0	38633084	T	C
9	chr9:38633106:G:T	0	38633106	T	G
9	chr9:38633283:C:T	0	38633283	T	C
9	chr9:38633388:G:A	0	38633388	A	G
9	chr9:38633398:G:A	0	38633398	A	G
9	chr9:38633584:G:A	0	38633584	A	G
9	chr9:38633655:A:G	0	38633655	G	A
9	chr9:38633857:G:C	0	38633857	C	G
9	chr9:38634801:T:C	0	38634801	C	T
9	chr9:38634821:G:A	0	38634821	A	G
9	chr9:38635189:C:T	0	38635189	T	C
9	chr9:38635701:G:A	0	38635701	A	G
9	chr9:38635726:T:C	0	38635726	C	T
9	chr9:38636098:C:T	0	38636098	T	C
9	chr9:38636171:G:A	0	38636171	A	G
9	chr9:38636186:C:T	0	38636186	T	C
9	chr9:38636334:A:T	0	38636334	T	A
9	chr9:38636466:A:G	0	38636466	G	A
9	chr9:38637197:A:G	0	38637197	G	A
9	chr9:38638839:A:G	0	38638839	G	A
9	chr9:38638865:C:T	0	38638865	T	C
9	chr9:38639321:T:G	0	38639321	G	T
9	chr9:38639856:G:A	0	38639856	A	G
9	chr9:38640291:A:G	0	38640291	G	A
9	chr9:38640320:A:T	0	38640320	T	A
9	chr9:38640376:T:A	0	38640376	A	T
9	chr9:38640622:C:T	0	38640622	T	C
9	chr9:38641325:A:C	0	38641325	C	A
9	chr9:38641338:A:G	0	38641338	G	A
9	chr9:38641445:A:G	0	38641445	G	A
9	chr9:38641970:C:G	0	38641970	G	C
9	chr9:38642157:G:A	0	38642157	A	G
9	chr9:38642882:A:C	0	38642882	C	A
9	chr9:38643132:A:G	0	38643132	G	A
9	chr9:38643999:A:G	0	38643999	G	A
9	chr9:38644424:T:C	0	38644424	C	T
9	chr9:38644532:G:A	0	38644532	A	G
9	chr9:38645012:G:A	0	38645012	A	G
9	chr9:38645209:G:A	0	38645209	A	G
9	chr9:38645666:C:T	0	38645666	T	C
9	chr9:38646410:A:G	0	38646410	G	A
9	chr9:38646998:T:C	0	38646998	C	T
9	chr9:38647286:G:T	0	38647286	T	G
9	chr9:38647298:G:C	0	38647298	C	G
9	chr9:38647613:CAGT:C	0	38647613	C	CAGT
9	chr9:38647944:G:T	0	38647944	T	G
9	chr9:38648038:T:A	0	38648038	A	T
9	chr9:38648459:C:A	0	38648459	A	C
9	chr9:38649080:G:A	0	38649080	A	G
9	chr9:38649224:C:G	0	38649224	G	C
9	chr9:38649505:C:A	0	38649505	A	C
9	chr9:38650247:T:C	0	38650247	C	T
9	chr9:38651683:A:C	0	38651683	C	A
9	chr9:38651955:A:C	0	38651955	C	A
9	chr9:38652918:C:T	0	38652918	T	C
9	chr9:38653261:AT:A	0	38653261	A	AT
9	chr9:38653565:A:C	0	38653565	C	A
9	chr9:38653597:G:A	0	38653597	A	G
9	chr9:38653707:A:C	0	38653707	C	A
9	chr9:38653721:G:T	0	38653721	T	G
9	chr9:38653767:C:T	0	38653767	T	C
9	chr9:38653795:C:T	0	38653795	T	C
9	chr9:38654032:C:G	0	38654032	G	C
9	chr9:38654054:A:G	0	38654054	G	A
9	chr9:38654105:G:C	0	38654105	C	G
9	chr9:38654228:C:T	0	38654228	T	C
9	chr9:38654388:T:C	0	38654388	C	T
9	chr9:38654534:AG:A	0	38654534	A	AG
9	chr9:38654741:C:T	0	38654741	T	C
9	chr9:38654817:G:A	0	38654817	A	G
9	chr9:38655072:G:A	0	38655072	A	G
9	chr9:38655156:G:A	0	38655156	A	G
9	chr9:38655222:G:A	0	38655222	A	G
9	chr9:38655272:T:C	0	38655272	C	T
9	chr9:38655838:T:C	0	38655838	C	T
9	chr9:38656189:A:G	0	38656189	G	A
9	chr9:38656457:C:T	0	38656457	T	C
9	chr9:38656794:C:G	0	38656794	G	C
9	chr9:38656963:G:A	0	38656963	A	G
9	chr9:38656988:C:T	0	38656988	T	C
9	chr9:38657107:A:G	0	38657107	G	A
9	chr9:38657147:T:C	0	38657147	C	T
9	chr9:38657172:C:T	0	38657172	T	C
9	chr9:38657283:C:T	0	38657283	T	C
9	chr9:38657310:T:C	0	38657310	C	T
9	chr9:38657441:A:G	0	38657441	G	A
9	chr9:38657586:A:G	0	38657586	G	A
9	chr9:38657592:A:T	0	38657592	T	A
9	chr9:38657839:G:A	0	38657839	A	G
9	chr9:38657905:G:T	0	38657905	T	G
9	chr9:38658923:C:T	0	38658923	T	C
9	chr9:38659366:A:G	0	38659366	G	A
9	chr9:38660226:C:T	0	38660226	T	C
9	chr9:38660227:G:A	0	38660227	A	G
9	chr9:38660325:C:T	0	38660325	T	C
9	chr9:38660380:T:C	0	38660380	C	T
9	chr9:38660567:C:T	0	38660567	T	C
9	chr9:38660697:A:G	0	38660697	G	A
9	chr9:38660982:A:G	0	38660982	G	A
9	chr9:38660985:A:G	0	38660985	G	A
9	chr9:38661215:G:A	0	38661215	A	G
9	chr9:38661419:A:G	0	38661419	G	A
9	chr9:38661531:T:C	0	38661531	C	T
9	chr9:38662120:C:T	0	38662120	T	C
9	chr9:38662272:C:T	0	38662272	T	C
9	chr9:38663126:C:T	0	38663126	T	C
9	chr9:38663654:C:T	0	38663654	T	C
9	chr9:38663767:T:C	0	38663767	C	T
9	chr9:38664244:G:A	0	38664244	A	G
9	chr9:38664423:G:A	0	38664423	A	G
9	chr9:38664501:A:G	0	38664501	G	A
9	chr9:38664563:G:A	0	38664563	A	G
9	chr9:38664663:T:C	0	38664663	C	T
9	chr9:38664756:A:G	0	38664756	G	A
9	chr9:38664905:A:T	0	38664905	T	A
9	chr9:38664933:T:G	0	38664933	G	T
9	chr9:38665250:A:T	0	38665250	T	A
9	chr9:38666109:C:T	0	38666109	T	C
9	chr9:38666157:A:C	0	38666157	C	A
9	chr9:38666291:G:C	0	38666291	C	G
9	chr9:38667366:T:C	0	38667366	C	T
9	chr9:38667604:T:TG	0	38667604	TG	T
9	chr9:38667713:A:C	0	38667713	C	A
9	chr9:38668073:G:A	0	38668073	A	G
9	chr9:38668085:A:T	0	38668085	T	A
9	chr9:38668229:A:C	0	38668229	C	A
9	chr9:38668588:TTACAGACCTC:T	0	38668588	T	TTACAGACCTC
9	chr9:38668795:G:A	0	38668795	A	G
9	chr9:38668932:A:G	0	38668932	G	A
9	chr9:38669365:G:A	0	38669365	A	G
9	chr9:38669424:G:A	0	38669424	A	G
9	chr9:38669428:G:A	0	38669428	A	G
9	chr9:38669435:G:A	0	38669435	A	G
9	chr9:38670781:C:T	0	38670781	T	C
9	chr9:38671566:A:AC	0	38671566	AC	A
9	chr9:38671828:C:G	0	38671828	G	C
9	chr9:38671892:A:G	0	38671892	G	A
9	chr9:38672526:C:T	0	38672526	T	C
9	chr9:38673239:A:G	0	38673239	G	A
9	chr9:38673283:C:A	0	38673283	A	C
9	chr9:38673609:T:G	0	38673609	G	T
9	chr9:38673915:A:C	0	38673915	C	A
9	chr9:38674189:G:A	0	38674189	A	G
9	chr9:38674219:A:G	0	38674219	G	A
9	chr9:38674457:T:C	0	38674457	C	T
9	chr9:38674573:A:G	0	38674573	G	A
9	chr9:38675468:G:A	0	38675468	A	G
9	chr9:38675701:TA:T	0	38675701	T	TA
9	chr9:38676368:C:T	0	38676368	T	C
9	chr9:38676597:A:G	0	38676597	G	A
9	chr9:38676678:C:T	0	38676678	T	C
9	chr9:38676838:G:T	0	38676838	T	G
9	chr9:38676839:A:T	0	38676839	T	A
9	chr9:38677074:A:G	0	38677074	G	A
9	chr9:38677303:A:G	0	38677303	G	A
9	chr9:38677653:G:T	0	38677653	T	G
9	chr9:38677740:G:A	0	38677740	A	G
9	chr9:38678454:A:G	0	38678454	G	A
9	chr9:38679725:G:A	0	38679725	A	G
9	chr9:38680196:A:G	0	38680196	G	A
9	chr9:38680225:G:C	0	38680225	C	G
9	chr9:38680829:T:C	0	38680829	C	T
9	chr9:38681049:T:C	0	38681049	C	T
9	chr9:38681276:A:G	0	38681276	G	A
9	chr9:38681444:C:A	0	38681444	A	C
9	chr9:38681467:A:C	0	38681467	C	A
9	chr9:38681470:T:G	0	38681470	G	T
9	chr9:38681516:C:G	0	38681516	G	C
9	chr9:38681550:G:A	0	38681550	A	G
9	chr9:38681649:A:AC	0	38681649	AC	A
9	chr9:38681764:T:C	0	38681764	C	T
9	chr9:38681796:T:C	0	38681796	C	T
9	chr9:38681970:T:A	0	38681970	A	T
9	chr9:38682103:G:A	0	38682103	A	G
9	chr9:38682529:T:C	0	38682529	C	T
9	chr9:38682831:C:T	0	38682831	T	C
9	chr9:38682907:A:T	0	38682907	T	A
9	chr9:38682936:G:A	0	38682936	A	G
9	chr9:38683290:A:G	0	38683290	G	A
9	chr9:38683663:A:C	0	38683663	C	A
9	chr9:38683786:G:C	0	38683786	C	G
9	chr9:38684418:C:T	0	38684418	T	C
9	chr9:38684641:A:G	0	38684641	G	A
9	chr9:38684772:C:G	0	38684772	G	C
9	chr9:38684940:A:G	0	38684940	G	A
9	chr9:38685264:C:T	0	38685264	T	C
9	chr9:38685646:A:C	0	38685646	C	A
9	chr9:38687022:C:T	0	38687022	T	C
9	chr9:38687513:C:T	0	38687513	T	C
9	chr9:38688216:G:A	0	38688216	A	G
9	chr9:38688346:G:A	0	38688346	A	G
9	chr9:38688625:G:A	0	38688625	A	G
9	chr9:38689665:A:G	0	38689665	G	A
9	chr9:38689693:C:T	0	38689693	T	C
9	chr9:38689836:A:C	0	38689836	C	A
9	chr9:38689884:A:G	0	38689884	G	A
9	chr9:38689944:C:T	0	38689944	T	C
9	chr9:38690427:G:A	0	38690427	A	G
9	chr9:38690916:T:G	0	38690916	G	T
9	chr9:38691274:C:T	0	38691274	T	C
9	chr9:38691500:G:A	0	38691500	A	G
9	chr9:38692028:A:C	0	38692028	C	A
9	chr9:38692626:A:C	0	38692626	C	A
9	chr9:38693050:T:C	0	38693050	C	T
9	chr9:38693309:A:C	0	38693309	C	A
9	chr9:38693549:A:C	0	38693549	C	A
9	chr9:38693823:A:T	0	38693823	T	A
9	chr9:38695104:A:G	0	38695104	G	A
9	chr9:38695177:T:C	0	38695177	C	T
```
