## Supplementary material for "Characterization of shared and ancestry-specific signals driving complex traits using multi-ancestry fine-mapping": mesusieoutput

```
                 eur          afr      eur_afr
   [1,] 0.0002129628 0.0002108432 5.730691e-05
   [2,] 0.0002463676 0.0002047460 7.600708e-05
   [3,] 0.0002472708 0.0002455112 5.342045e-05
   [4,] 0.0001853383 0.0002108301 6.099096e-05
   [5,] 0.0004734998 0.0002166155 2.120571e-04
   [6,] 0.0004759968 0.0002126019 1.980602e-04
   [7,] 0.0002470569 0.0002054993 6.975463e-05
   [8,] 0.0002390962 0.0002093041 6.686237e-05
   [9,] 0.0002393573 0.0002062311 7.299511e-05
  [10,] 0.0002385971 0.0002092322 6.681557e-05
  [11,] 0.0002385206 0.0002071449 6.764109e-05
  [12,] 0.0002195560 0.0002141236 8.674873e-05
  [13,] 0.0002439160 0.0002066000 6.899793e-05
  [14,] 0.0002489536 0.0002043501 7.611395e-05
  [15,] 0.0002436466 0.0002064977 6.902105e-05
  [16,] 0.0002368110 0.0002088055 6.674293e-05
  [17,] 0.0005123027 0.0002038429 1.596378e-04
  [18,] 0.0002332849 0.0002171883 5.811608e-05
  [19,] 0.0002426905 0.0002084268 6.795655e-05
  [20,] 0.0002222851 0.0002196577 9.227232e-05
  [21,] 0.0002650948 0.0002152925 6.042294e-05
  [22,] 0.0002406728 0.0002094002 6.707602e-05
  [23,] 0.0002373781 0.0002093366 6.657569e-05
  [24,] 0.0002283229 0.0002216636 5.804247e-05
  [25,] 0.0003093514 0.0001788411 8.092888e-05
  [26,] 0.0002108198 0.0001982847 6.907638e-05
  [27,] 0.0002812406 0.0001915674 9.464558e-05
  [28,] 0.0002824412 0.0002317148 5.793744e-05
  [29,] 0.0002144155 0.0001960541 6.895129e-05
  [30,] 0.0002425325 0.0002189492 5.399920e-05
  [31,] 0.0002403361 0.0002062118 6.896288e-05
  [32,] 0.0002454442 0.0002054425 7.261936e-05
  [33,] 0.0002154053 0.0001868695 6.087491e-05
  [34,] 0.0002497560 0.0002044001 7.264858e-05
  [35,] 0.0001769902 0.0002530891 6.806745e-05
  [36,] 0.0002154085 0.0001850098 6.067663e-05
  [37,] 0.0001768983 0.0002192734 6.707068e-05
  [38,] 0.0002186329 0.0002146943 7.248931e-05
  [39,] 0.0002467222 0.0002044980 8.678939e-05
  [40,] 0.0002063120 0.0001800405 6.012132e-05
  [41,] 0.0003653625 0.0002153163 5.956842e-05
  [42,] 0.0002510738 0.0002043102 7.790961e-05
  [43,] 0.0009239897 0.0002266246 1.521873e-04
  [44,] 0.0002180339 0.0001983398 7.249450e-05
  [45,] 0.0002267384 0.0002260396 5.752856e-05
  [46,] 0.0002158868 0.0001923570 6.602550e-05
  [47,] 0.0002485130 0.0002043072 7.669694e-05
  [48,] 0.0002272576 0.0002103101 5.772413e-05
  [49,] 0.0004730100 0.0002035303 1.400214e-04
  [50,] 0.0003157624 0.0002272990 6.287505e-05
  [51,] 0.0004506420 0.0002037808 1.439732e-04
  [52,] 0.0002288525 0.0002113985 5.772626e-05
  [53,] 0.0004856870 0.0002044562 1.571454e-04
  [54,] 0.0002272742 0.0002133627 5.753281e-05
  [55,] 0.0001986723 0.0002088069 6.308953e-05
  [56,] 0.0002390699 0.0002055456 6.933057e-05
  [57,] 0.0004740578 0.0002097199 6.962929e-05
  [58,] 0.0002160070 0.0001859837 6.058684e-05
  [59,] 0.0002306730 0.0002139750 5.759485e-05
  [60,] 0.0002380814 0.0002235465 5.734067e-05
  [61,] 0.0002360927 0.0002207251 5.741101e-05
  [62,] 0.0002155281 0.0001973003 6.105013e-05
  [63,] 0.0002225083 0.0002201422 5.889868e-05
  [64,] 0.0003031950 0.0001782233 7.573931e-05
  [65,] 0.0003029741 0.0001831905 6.603293e-05
  [66,] 0.0002974546 0.0001829902 6.546837e-05
  [67,] 0.0002239000 0.0002406491 5.146523e-05
  [68,] 0.0002303444 0.0002492276 5.157237e-05
  [69,] 0.0002200001 0.0001938569 6.425504e-05
  [70,] 0.0002602705 0.0002055661 7.624996e-05
  [71,] 0.0002584151 0.0002055052 7.593440e-05
  [72,] 0.0001882731 0.0002045960 6.489952e-05
  [73,] 0.0004983363 0.0001967070 1.347092e-04
  [74,] 0.0006193679 0.0002022605 2.391349e-04
  [75,] 0.0004600926 0.0002224982 2.188178e-04
  [76,] 0.0002347211 0.0002840535 5.105317e-05
  [77,] 0.0002218666 0.0002112304 5.887909e-05
  [78,] 0.0001924068 0.0002826928 9.966321e-05
  [79,] 0.0002613206 0.0002051270 8.004723e-05
  [80,] 0.0002231628 0.0002063364 5.918355e-05
  [81,] 0.0002756057 0.0002039043 8.549118e-05
  [82,] 0.0002563036 0.0002050976 7.916489e-05
  [83,] 0.0002167230 0.0002211666 9.647396e-05
  [84,] 0.0002704353 0.0002043762 8.260938e-05
  [85,] 0.0002617739 0.0002050959 8.077534e-05
  [86,] 0.0002210231 0.0002049328 5.918073e-05
  [87,] 0.0002604691 0.0002051197 7.987320e-05
  [88,] 0.0002616273 0.0002050977 8.085952e-05
  [89,] 0.0005690949 0.0001788843 1.438001e-04
  [90,] 0.0002249980 0.0002784518 5.101042e-05
  [91,] 0.0002612778 0.0002051427 7.981887e-05
  [92,] 0.0005206324 0.0002194745 7.559200e-05
  [93,] 0.0002102125 0.0001986625 6.787081e-05
  [94,] 0.0002698574 0.0002051102 8.320867e-05
  [95,] 0.0002624073 0.0002032592 8.432290e-05
  [96,] 0.0002633810 0.0001943939 8.504441e-05
  [97,] 0.0002172698 0.0002050850 5.902965e-05
  [98,] 0.0002583944 0.0002051742 7.868717e-05
  [99,] 0.0002640026 0.0002028574 8.324180e-05
 [100,] 0.0002198450 0.0002012959 6.725379e-05
 [101,] 0.0002150850 0.0002046469 6.638725e-05
 [102,] 0.0003094992 0.0001927890 8.926167e-05
 [103,] 0.0002148850 0.0002045934 6.649847e-05
 [104,] 0.0002180168 0.0002037001 5.912576e-05
 [105,] 0.0003571603 0.0002064203 8.284076e-05
 [106,] 0.0001978582 0.0001858715 5.544673e-05
 [107,] 0.0003564378 0.0002055886 8.366191e-05
 [108,] 0.0001976941 0.0001850882 5.734932e-05
 [109,] 0.0002001847 0.0001854659 5.986601e-05
 [110,] 0.0003120928 0.0001911795 8.068590e-05
 [111,] 0.0002007717 0.0001858278 6.079409e-05
 [112,] 0.0001905266 0.0001853120 5.428273e-05
 [113,] 0.0002847303 0.0001929916 7.600050e-05
 [114,] 0.0002150407 0.0002045188 6.675214e-05
 [115,] 0.0002153677 0.0002045889 6.661471e-05
 [116,] 0.0002153412 0.0002045781 6.663860e-05
 [117,] 0.0001909819 0.0001851135 5.463900e-05
 [118,] 0.0002167686 0.0002018639 5.917766e-05
 [119,] 0.0002252762 0.0002047670 7.257829e-05
 [120,] 0.0002840560 0.0001923939 7.880114e-05
 [121,] 0.0003598525 0.0002286257 6.659233e-05
 [122,] 0.0001913247 0.0002032918 5.754956e-05
 [123,] 0.0001910035 0.0001848803 5.590860e-05
 [124,] 0.0002161391 0.0002045622 6.688087e-05
 [125,] 0.0001904031 0.0001854447 5.415936e-05
 [126,] 0.0001913046 0.0001848695 5.621259e-05
 [127,] 0.0001891872 0.0001853782 5.399236e-05
 [128,] 0.0002222331 0.0002030660 5.936529e-05
 [129,] 0.0001888105 0.0001848092 5.494355e-05
 [130,] 0.0002753603 0.0001927264 8.255451e-05
 [131,] 0.0001920775 0.0001847832 5.685708e-05
 [132,] 0.0001807904 0.0001999598 4.937036e-05
 [133,] 0.0002369406 0.0001779463 6.469659e-05
 [134,] 0.0002377934 0.0001779463 6.487942e-05
 [135,] 0.0003027363 0.0001907429 8.660581e-05
 [136,] 0.0005853527 0.0002204749 2.770349e-04
 [137,] 0.0002859166 0.0001904199 8.826662e-05
 [138,] 0.0003009161 0.0001928062 8.355641e-05
 [139,] 0.0002715541 0.0001954345 8.993489e-05
 [140,] 0.0002581939 0.0002018101 9.819986e-05
 [141,] 0.0002645873 0.0002036768 1.031167e-04
 [142,] 0.0002934557 0.0001954061 9.184617e-05
 [143,] 0.0002202250 0.0001799188 6.644904e-05
 [144,] 0.0002123509 0.0002053295 5.933703e-05
 [145,] 0.0001827883 0.0001938728 5.736795e-05
 [146,] 0.0002189160 0.0001798763 6.604306e-05
 [147,] 0.0002147098 0.0002093431 5.978612e-05
 [148,] 0.0002003210 0.0002017554 6.032613e-05
 [149,] 0.0001834638 0.0001831692 5.398892e-05
 [150,] 0.0003788844 0.0002128851 7.348290e-05
 [151,] 0.0001821543 0.0001935575 5.659772e-05
 [152,] 0.0001824696 0.0001973370 5.808015e-05
 [153,] 0.0001831695 0.0001974027 5.884810e-05
 [154,] 0.0001836951 0.0001833898 5.423178e-05
 [155,] 0.0001830389 0.0001979143 5.886820e-05
 [156,] 0.0002102727 0.0002021412 5.893983e-05
 [157,] 0.0003167078 0.0001956584 9.873790e-05
 [158,] 0.0003200023 0.0001954318 9.863433e-05
 [159,] 0.0002007760 0.0002028336 5.969904e-05
 [160,] 0.0003130247 0.0001955612 9.706221e-05
 [161,] 0.0002140579 0.0002087176 7.130538e-05
 [162,] 0.0008117336 0.0002120104 1.350650e-04
 [163,] 0.0002075183 0.0001987595 5.932205e-05
 [164,] 0.0002733703 0.0002126328 1.154752e-04
 [165,] 0.0002672613 0.0001813713 7.927504e-05
 [166,] 0.0002838326 0.0002117474 1.192808e-04
 [167,] 0.0002350305 0.0002169628 6.196254e-05
 [168,] 0.0002535673 0.0001833392 6.153060e-05
 [169,] 0.0002755021 0.0002112027 1.143713e-04
 [170,] 0.0002720194 0.0002214497 1.259972e-04
 [171,] 0.0002936743 0.0002098473 1.200622e-04
 [172,] 0.0002499879 0.0002129333 6.530705e-05
 [173,] 0.0002732261 0.0002232762 1.289192e-04
 [174,] 0.0002669837 0.0002243007 1.262612e-04
 [175,] 0.0002703074 0.0002149574 1.166890e-04
 [176,] 0.0002282512 0.0002361658 5.970468e-05
 [177,] 0.0002371075 0.0002143409 6.314135e-05
 [178,] 0.0002447100 0.0002082928 9.527355e-05
 [179,] 0.0002499886 0.0002129817 1.035067e-04
 [180,] 0.0002428179 0.0002269077 1.134271e-04
 [181,] 0.0002375559 0.0002055442 8.885047e-05
 [182,] 0.0002546268 0.0002112390 6.649142e-05
 [183,] 0.0007295624 0.0002046018 1.010213e-04
 [184,] 0.0002190809 0.0002049012 5.860659e-05
 [185,] 0.0002292329 0.0002223930 1.009138e-04
 [186,] 0.0007291607 0.0002000375 1.249059e-04
 [187,] 0.0004725290 0.0002147459 8.302797e-05
 [188,] 0.0002164899 0.0002190259 8.993798e-05
 [189,] 0.0002152338 0.0002296977 9.666370e-05
 [190,] 0.0002149417 0.0002192154 8.915627e-05
 [191,] 0.0004557086 0.0002240265 7.679025e-05
 [192,] 0.0002218759 0.0002175665 9.209472e-05
 [193,] 0.0002188310 0.0002182593 9.080215e-05
 [194,] 0.0002196770 0.0002185788 9.154422e-05
 [195,] 0.0002708895 0.0002376898 6.142233e-05
 [196,] 0.0002198274 0.0002137345 8.791681e-05
 [197,] 0.0002302295 0.0002048906 5.956289e-05
 [198,] 0.0002155865 0.0002250298 9.377904e-05
 [199,] 0.0006330309 0.0002086923 8.972115e-05
 [200,] 0.0002093542 0.0002358246 9.628405e-05
 [201,] 0.0002222280 0.0002305495 1.013513e-04
 [202,] 0.0002135583 0.0002268221 9.331303e-05
 [203,] 0.0002249939 0.0002055052 5.888787e-05
 [204,] 0.0002078553 0.0002326597 9.301631e-05
 [205,] 0.0002105893 0.0002357223 9.689761e-05
 [206,] 0.0002119822 0.0002334186 9.658077e-05
 [207,] 0.0003987747 0.0002131038 8.077783e-05
 [208,] 0.0004002359 0.0002113133 8.233263e-05
 [209,] 0.0002177763 0.0002114835 5.815769e-05
 [210,] 0.0002738682 0.0001812344 6.931977e-05
 [211,] 0.0002113884 0.0002284109 9.303873e-05
 [212,] 0.0002615241 0.0001808131 7.047151e-05
 [213,] 0.0001628529 0.0001805411 4.855601e-05
 [214,] 0.0001842675 0.0002010509 6.800664e-05
 [215,] 0.0001944300 0.0001937872 5.950921e-05
 [216,] 0.0001667801 0.0001950800 5.365820e-05
 [217,] 0.0002955556 0.0002085511 9.331175e-05
 [218,] 0.0001681718 0.0002288788 5.639266e-05
 [219,] 0.0002022823 0.0001856095 5.319660e-05
 [220,] 0.0001769990 0.0001910863 5.413261e-05
 [221,] 0.0001642764 0.0002039392 5.362890e-05
 [222,] 0.0001987827 0.0002050671 5.902855e-05
 [223,] 0.0002051503 0.0002239504 6.802912e-05
 [224,] 0.0002371750 0.0002073394 6.195182e-05
 [225,] 0.0001934029 0.0002060683 7.428954e-05
 [226,] 0.0002725731 0.0002131068 8.524330e-05
 [227,] 0.0003043695 0.0002130119 6.001184e-05
 [228,] 0.0002632950 0.0002160564 7.940791e-05
 [229,] 0.0002047596 0.0002223747 7.271962e-05
 [230,] 0.0002793935 0.0002114106 8.641143e-05
 [231,] 0.0002749175 0.0002301319 1.352965e-04
 [232,] 0.0001945491 0.0002365830 5.676562e-05
 [233,] 0.0001971115 0.0002156608 5.495615e-05
 [234,] 0.0002184680 0.0002045681 8.709629e-05
 [235,] 0.0002078768 0.0001777099 5.811230e-05
 [236,] 0.0001968292 0.0002094255 5.467975e-05
 [237,] 0.0001963300 0.0002107032 5.471278e-05
 [238,] 0.0001969617 0.0002107941 5.470102e-05
 [239,] 0.0001964236 0.0002089362 5.468746e-05
 [240,] 0.0002404250 0.0002120221 7.688511e-05
 [241,] 0.0001753025 0.0001940695 5.540638e-05
 [242,] 0.0001804078 0.0002023903 5.573091e-05
 [243,] 0.0001915353 0.0002364048 5.724019e-05
 [244,] 0.0002414789 0.0002147699 7.450778e-05
 [245,] 0.0002084698 0.0002167792 6.367718e-05
 [246,] 0.0001759457 0.0001941835 5.587132e-05
 [247,] 0.0001768184 0.0001961125 5.881785e-05
 [248,] 0.0001915625 0.0002130338 7.647131e-05
 [249,] 0.0001858755 0.0002124567 7.249694e-05
 [250,] 0.0001853228 0.0002143673 7.288777e-05
 [251,] 0.0001732876 0.0001943298 5.634141e-05
 [252,] 0.0002416222 0.0002823156 6.756856e-05
 [253,] 0.0002056115 0.0002699792 1.038080e-04
 [254,] 0.0001938506 0.0001928121 6.087712e-05
 [255,] 0.0002647133 0.0002156789 8.049449e-05
 [256,] 0.0002314055 0.0002004327 8.126303e-05
 [257,] 0.0002015337 0.0001929994 6.485616e-05
 [258,] 0.0002161730 0.0001936571 7.779720e-05
 [259,] 0.0002011051 0.0001930889 7.095308e-05
 [260,] 0.0001930526 0.0002360114 5.719032e-05
 [261,] 0.0002030613 0.0001970864 7.422333e-05
 [262,] 0.0001824403 0.0002020832 6.577253e-05
 [263,] 0.0001939332 0.0002043788 7.339902e-05
 [264,] 0.0001903263 0.0003011812 8.400795e-05
 [265,] 0.0001863396 0.0001957598 5.570569e-05
 [266,] 0.0001908674 0.0001929610 6.615534e-05
 [267,] 0.0001908741 0.0002976778 8.770103e-05
 [268,] 0.0001911204 0.0002942779 8.800817e-05
 [269,] 0.0001924673 0.0002241270 8.217840e-05
 [270,] 0.0001872160 0.0002136585 7.378930e-05
 [271,] 0.0001848755 0.0002134919 7.204617e-05
 [272,] 0.0001930425 0.0002963783 9.467235e-05
 [273,] 0.0001934315 0.0002946314 9.496484e-05
 [274,] 0.0002077934 0.0002227971 6.737133e-05
 [275,] 0.0001958983 0.0002138829 5.592569e-05
 [276,] 0.0002134245 0.0002147564 6.746101e-05
 [277,] 0.0001927242 0.0003149812 9.931832e-05
 [278,] 0.0001922528 0.0003084579 9.585852e-05
 [279,] 0.0001929179 0.0002960085 9.418730e-05
 [280,] 0.0001920318 0.0003060655 9.440658e-05
 [281,] 0.0001939318 0.0002861704 9.397187e-05
 [282,] 0.0001923296 0.0003060906 9.542156e-05
 [283,] 0.0001923856 0.0003055491 9.545656e-05
 [284,] 0.0001918966 0.0003067944 9.411990e-05
 [285,] 0.0002229732 0.0001994256 7.003900e-05
 [286,] 0.0001915340 0.0002162420 7.800546e-05
 [287,] 0.0001977484 0.0002050504 5.980959e-05
 [288,] 0.0001923570 0.0003018945 9.429840e-05
 [289,] 0.0001817774 0.0001930273 5.518129e-05
 [290,] 0.0001920775 0.0002519023 7.827167e-05
 [291,] 0.0002064228 0.0002223664 6.749876e-05
 [292,] 0.0001921078 0.0002561199 7.957038e-05
 [293,] 0.0002082302 0.0001974207 6.804670e-05
 [294,] 0.0001924270 0.0003009495 9.429017e-05
 [295,] 0.0001922607 0.0003035947 9.449054e-05
 [296,] 0.0001904083 0.0001925398 5.802144e-05
 [297,] 0.0002057732 0.0001961804 6.601474e-05
 [298,] 0.0001923776 0.0003132415 9.767071e-05
 [299,] 0.0001920699 0.0003221179 9.912311e-05
 [300,] 0.0001919597 0.0003285392 1.005665e-04
 [301,] 0.0001923874 0.0003300505 1.026214e-04
 [302,] 0.0002039644 0.0002165293 6.506793e-05
 [303,] 0.0001928083 0.0003325956 1.048669e-04
 [304,] 0.0002081261 0.0002009869 6.648769e-05
 [305,] 0.0001927053 0.0003329647 1.046098e-04
 [306,] 0.0002166336 0.0002149966 6.793436e-05
 [307,] 0.0001919917 0.0002130979 5.605857e-05
 [308,] 0.0001951264 0.0002180590 6.068150e-05
 [309,] 0.0001960467 0.0001983630 6.442164e-05
 [310,] 0.0001919988 0.0002115774 5.591454e-05
 [311,] 0.0001902695 0.0002100111 5.594066e-05
 [312,] 0.0001910996 0.0001836233 5.593949e-05
 [313,] 0.0002160953 0.0002149727 6.782854e-05
 [314,] 0.0002253089 0.0002049756 6.260097e-05
 [315,] 0.0001894178 0.0002090349 5.584009e-05
 [316,] 0.0001959674 0.0002280542 7.704311e-05
 [317,] 0.0001828765 0.0001984635 6.279648e-05
 [318,] 0.0002156720 0.0002149121 6.778744e-05
 [319,] 0.0001960177 0.0002287405 7.735565e-05
 [320,] 0.0001961621 0.0002318479 7.868952e-05
 [321,] 0.0001964619 0.0001967049 6.392525e-05
 [322,] 0.0001826607 0.0001970870 6.209956e-05
 [323,] 0.0001937618 0.0002136143 5.603011e-05
 [324,] 0.0002157859 0.0002150054 6.772577e-05
 [325,] 0.0001963258 0.0002317007 7.882673e-05
 [326,] 0.0001888338 0.0002055398 6.302791e-05
 [327,] 0.0001943090 0.0002339853 6.837349e-05
 [328,] 0.0001997359 0.0002145419 6.534716e-05
 [329,] 0.0001865039 0.0001871798 5.591333e-05
 [330,] 0.0001881192 0.0001966784 5.083171e-05
 [331,] 0.0001920090 0.0002279969 5.642537e-05
 [332,] 0.0002032839 0.0001815157 6.345669e-05
 [333,] 0.0002024601 0.0001815093 6.318889e-05
 [334,] 0.0001989190 0.0001989533 7.401595e-05
 [335,] 0.0001992379 0.0002154068 6.488865e-05
 [336,] 0.0001941068 0.0002144400 5.119330e-05
 [337,] 0.0002021188 0.0001835941 6.498322e-05
 [338,] 0.0002043050 0.0002203499 6.772556e-05
 [339,] 0.0002008649 0.0002153268 6.545774e-05
 [340,] 0.0001858169 0.0002282182 5.810034e-05
 [341,] 0.0001868083 0.0002291994 5.785993e-05
 [342,] 0.0001976207 0.0002051104 7.681275e-05
 [343,] 0.0002066490 0.0002738483 1.011764e-04
 [344,] 0.0002016779 0.0002147736 6.564543e-05
 [345,] 0.0001856666 0.0002245348 5.779979e-05
 [346,] 0.0001869601 0.0002285106 5.376491e-05
 [347,] 0.0002099574 0.0002086584 7.178634e-05
 [348,] 0.0002061008 0.0003051723 1.116752e-04
 [349,] 0.0002196473 0.0001941712 7.223732e-05
 [350,] 0.0002056183 0.0003290488 1.189760e-04
 [351,] 0.0001874491 0.0002214505 5.692765e-05
 [352,] 0.0001708173 0.0001957540 5.527119e-05
 [353,] 0.0002040049 0.0003352937 1.196795e-04
 [354,] 0.0001719590 0.0001941916 5.404070e-05
 [355,] 0.0002056248 0.0002596183 9.129964e-05
 [356,] 0.0002027043 0.0002146442 6.593945e-05
 [357,] 0.0002028498 0.0002146069 6.599558e-05
 [358,] 0.0002046382 0.0003478734 1.263345e-04
 [359,] 0.0002065883 0.0003354916 1.268400e-04
 [360,] 0.0002033474 0.0002150534 6.581827e-05
 [361,] 0.0002031797 0.0002121812 8.413449e-05
 [362,] 0.0001943357 0.0002215464 5.416020e-05
 [363,] 0.0002009662 0.0002092925 6.500951e-05
 [364,] 0.0002009472 0.0002090165 6.379161e-05
 [365,] 0.0002005435 0.0002152686 6.520766e-05
 [366,] 0.0002011829 0.0002134740 6.632246e-05
 [367,] 0.0001963435 0.0002680776 9.512974e-05
 [368,] 0.0002014206 0.0003747193 1.184703e-04
 [369,] 0.0001982448 0.0002088338 6.545277e-05
 [370,] 0.0001983012 0.0002099500 6.599344e-05
 [371,] 0.0001891550 0.0002060884 7.233842e-05
 [372,] 0.0002005524 0.0002152681 6.521102e-05
 [373,] 0.0001999627 0.0002152622 6.511054e-05
 [374,] 0.0002010258 0.0002121200 6.487199e-05
 [375,] 0.0002036121 0.0002792153 9.430451e-05
 [376,] 0.0001872367 0.0002038253 6.019723e-05
 [377,] 0.0002214405 0.0001867606 6.658429e-05
 [378,] 0.0002001776 0.0002151738 6.516226e-05
 [379,] 0.0002000788 0.0002152681 6.512608e-05
 [380,] 0.0002004874 0.0002151383 6.524349e-05
 [381,] 0.0002002346 0.0002152676 6.515233e-05
 [382,] 0.0002003993 0.0002153457 6.515438e-05
 [383,] 0.0002010213 0.0002551888 6.225650e-05
 [384,] 0.0002002549 0.0002153440 6.513142e-05
 [385,] 0.0001996396 0.0002153597 6.502747e-05
 [386,] 0.0001896567 0.0003291655 9.481529e-05
 [387,] 0.0002011176 0.0002123726 6.556542e-05
 [388,] 0.0001960525 0.0003544658 8.806775e-05
 [389,] 0.0002005661 0.0002152734 6.520819e-05
 [390,] 0.0002229785 0.0002513756 5.777953e-05
 [391,] 0.0002005872 0.0002156088 6.507552e-05
 [392,] 0.0002011638 0.0002084991 6.381141e-05
 [393,] 0.0001841530 0.0003353210 1.048865e-04
 [394,] 0.0001839529 0.0003355727 1.044985e-04
 [395,] 0.0002006289 0.0002152681 6.522240e-05
 [396,] 0.0001987219 0.0002487043 6.217154e-05
 [397,] 0.0001857907 0.0002015420 5.443349e-05
 [398,] 0.0001844927 0.0002798857 8.107346e-05
 [399,] 0.0001903534 0.0003169116 9.500946e-05
 [400,] 0.0002004942 0.0002146454 6.546624e-05
 [401,] 0.0001992111 0.0002637452 6.408138e-05
 [402,] 0.0001914692 0.0002790397 8.783663e-05
 [403,] 0.0001942917 0.0002041158 7.435424e-05
 [404,] 0.0001990315 0.0002146955 6.512684e-05
 [405,] 0.0001992175 0.0002146653 6.515419e-05
 [406,] 0.0002001776 0.0002146932 6.535868e-05
 [407,] 0.0001922529 0.0002793488 8.972100e-05
 [408,] 0.0001910602 0.0002782564 8.659984e-05
 [409,] 0.0001891092 0.0002749883 9.440048e-05
 [410,] 0.0001860832 0.0002763005 9.051635e-05
 [411,] 0.0001851534 0.0002636337 8.489517e-05
 [412,] 0.0002009894 0.0002119276 6.556891e-05
 [413,] 0.0001852152 0.0002714727 8.765010e-05
 [414,] 0.0002002199 0.0002146969 6.536417e-05
 [415,] 0.0001996736 0.0002147069 6.523899e-05
 [416,] 0.0002070777 0.0002634817 9.554313e-05
 [417,] 0.0002008572 0.0002447001 6.037118e-05
 [418,] 0.0001884863 0.0002788263 9.490567e-05
 [419,] 0.0002002860 0.0002146819 6.539628e-05
 [420,] 0.0001913645 0.0002764508 8.677946e-05
 [421,] 0.0001862869 0.0002766454 9.087191e-05
 [422,] 0.0001998493 0.0002146443 6.531639e-05
 [423,] 0.0002013043 0.0002058073 6.368116e-05
 [424,] 0.0001912456 0.0002764819 8.650632e-05
 [425,] 0.0001881603 0.0002773762 9.393788e-05
 [426,] 0.0001917938 0.0002798508 8.880792e-05
 [427,] 0.0001884521 0.0002756597 9.374834e-05
 [428,] 0.0001993758 0.0002552026 6.298471e-05
 [429,] 0.0001999972 0.0002146105 6.537703e-05
 [430,] 0.0001917006 0.0002787896 8.826168e-05
 [431,] 0.0001920268 0.0002803413 8.949171e-05
 [432,] 0.0001922149 0.0002786241 8.936695e-05
 [433,] 0.0001999991 0.0002146053 6.536348e-05
 [434,] 0.0001998939 0.0002152612 6.504603e-05
 [435,] 0.0001760300 0.0003392608 8.122493e-05
 [436,] 0.0001873430 0.0002705924 9.045082e-05
 [437,] 0.0001876650 0.0002787235 9.368713e-05
 [438,] 0.0001946389 0.0002728265 9.966425e-05
 [439,] 0.0001994849 0.0002146098 6.525982e-05
 [440,] 0.0002022738 0.0002498633 6.066587e-05
 [441,] 0.0002484807 0.0002130905 7.202427e-05
 [442,] 0.0001913015 0.0002838238 8.885348e-05
 [443,] 0.0001916188 0.0002783864 8.796271e-05
 [444,] 0.0002022946 0.0001795517 6.110252e-05
 [445,] 0.0001872517 0.0002647541 8.816035e-05
 [446,] 0.0001873959 0.0002679137 8.942984e-05
 [447,] 0.0002082213 0.0002669022 9.887974e-05
 [448,] 0.0002010377 0.0002058671 6.366055e-05
 [449,] 0.0001998816 0.0002146454 6.532342e-05
 [450,] 0.0001703300 0.0001969841 5.486762e-05
 [451,] 0.0002009295 0.0002058999 6.366151e-05
 [452,] 0.0001996576 0.0002147676 6.520122e-05
 [453,] 0.0002184275 0.0001926272 7.021158e-05
 [454,] 0.0001923749 0.0002817230 9.067566e-05
 [455,] 0.0001914978 0.0002812733 8.853794e-05
 [456,] 0.0002010022 0.0002067769 6.373725e-05
 [457,] 0.0001924091 0.0002831499 9.120132e-05
 [458,] 0.0001922019 0.0002842638 9.108211e-05
 [459,] 0.0001891409 0.0002722735 9.281045e-05
 [460,] 0.0001903625 0.0002076857 7.378043e-05
 [461,] 0.0001920615 0.0002846442 9.088726e-05
 [462,] 0.0002051453 0.0002146957 6.659898e-05
 [463,] 0.0001999117 0.0002146789 6.530523e-05
 [464,] 0.0001689443 0.0001967643 5.409087e-05
 [465,] 0.0001887046 0.0002793112 9.538551e-05
 [466,] 0.0002001494 0.0002146454 6.538453e-05
 [467,] 0.0001886021 0.0002789118 9.509056e-05
 [468,] 0.0002051854 0.0002486207 8.678314e-05
 [469,] 0.0002059738 0.0002874725 1.042728e-04
 [470,] 0.0001999529 0.0002146445 6.533936e-05
 [471,] 0.0002003334 0.0002146081 6.545330e-05
 [472,] 0.0002068291 0.0002870711 1.058486e-04
 [473,] 0.0001885034 0.0002916357 9.862390e-05
 [474,] 0.0002000926 0.0002146454 6.537121e-05
 [475,] 0.0001998055 0.0002146454 6.530540e-05
 [476,] 0.0001913375 0.0002648680 9.357324e-05
 [477,] 0.0002010275 0.0002119274 6.555699e-05
 [478,] 0.0002054617 0.0002907589 1.044610e-04
 [479,] 0.0002008270 0.0002099253 6.486320e-05
 [480,] 0.0002005515 0.0002146792 6.546400e-05
 [481,] 0.0002042061 0.0002194369 6.772799e-05
 [482,] 0.0001964831 0.0002443429 6.220964e-05
 [483,] 0.0002009719 0.0002119252 6.555239e-05
 [484,] 0.0002049324 0.0002878555 1.021452e-04
 [485,] 0.0002118114 0.0003053762 1.227238e-04
 [486,] 0.0002097846 0.0003098354 1.213155e-04
 [487,] 0.0002076300 0.0002653473 9.725560e-05
 [488,] 0.0001865980 0.0002038371 5.908993e-05
 [489,] 0.0001920137 0.0002830749 1.013903e-04
 [490,] 0.0002011303 0.0002145252 6.570982e-05
 [491,] 0.0002021719 0.0002909572 1.135490e-04
 [492,] 0.0001939311 0.0003082722 1.023689e-04
 [493,] 0.0001946498 0.0001972167 5.645506e-05
 [494,] 0.0002124319 0.0003023202 1.230193e-04
 [495,] 0.0002061847 0.0002958704 1.080365e-04
 [496,] 0.0001992374 0.0002911905 1.092732e-04
 [497,] 0.0002000651 0.0002146473 6.535018e-05
 [498,] 0.0002011530 0.0002119300 6.561785e-05
 [499,] 0.0002011375 0.0002119122 6.561261e-05
 [500,] 0.0002006365 0.0002146473 6.548183e-05
 [501,] 0.0002073147 0.0002703235 9.880886e-05
 [502,] 0.0002011083 0.0002119072 6.559955e-05
 [503,] 0.0001879837 0.0002839951 9.594438e-05
 [504,] 0.0002002445 0.0002146040 6.541498e-05
 [505,] 0.0001996998 0.0002143918 6.542938e-05
 [506,] 0.0002009154 0.0002098346 6.482801e-05
 [507,] 0.0002002340 0.0002145417 6.545956e-05
 [508,] 0.0002048438 0.0002965145 1.052536e-04
 [509,] 0.0001963849 0.0002420639 6.215950e-05
 [510,] 0.0002079516 0.0003183260 1.209231e-04
 [511,] 0.0001997595 0.0002145546 6.534576e-05
 [512,] 0.0001993918 0.0002146975 6.517851e-05
 [513,] 0.0001982150 0.0002589861 6.350841e-05
 [514,] 0.0001993913 0.0002152154 6.515301e-05
 [515,] 0.0002070571 0.0002828458 1.039264e-04
 [516,] 0.0001928362 0.0002042739 7.360047e-05
 [517,] 0.0002107760 0.0003000506 1.182438e-04
 [518,] 0.0002009946 0.0002119557 6.556743e-05
 [519,] 0.0002078459 0.0002607374 9.552846e-05
 [520,] 0.0001883068 0.0002830073 9.605012e-05
 [521,] 0.0001671684 0.0001925520 5.221676e-05
 [522,] 0.0002104543 0.0003206755 1.275114e-04
 [523,] 0.0002107118 0.0003184286 1.270597e-04
 [524,] 0.0002016256 0.0002064026 6.456316e-05
 [525,] 0.0001984989 0.0002105996 8.002663e-05
 [526,] 0.0001874882 0.0002845010 9.528532e-05
 [527,] 0.0002013439 0.0002120328 6.580873e-05
 [528,] 0.0002009249 0.0002145304 6.565876e-05
 [529,] 0.0002006353 0.0002146403 6.550055e-05
 [530,] 0.0001998300 0.0002146454 6.531019e-05
 [531,] 0.0001906119 0.0002874865 1.006273e-04
 [532,] 0.0001898885 0.0002875388 9.958572e-05
 [533,] 0.0001914195 0.0002843200 8.926901e-05
 [534,] 0.0001998665 0.0002145675 6.535685e-05
 [535,] 0.0001864384 0.0002687131 8.856052e-05
 [536,] 0.0001963215 0.0002529041 6.374673e-05
 [537,] 0.0001882892 0.0002818593 9.567250e-05
 [538,] 0.0002171458 0.0002271191 8.900441e-05
 [539,] 0.0001981715 0.0001805128 6.095259e-05
 [540,] 0.0001944669 0.0001794345 5.872065e-05
 [541,] 0.0001902466 0.0002052293 7.254171e-05
 [542,] 0.0001998522 0.0002146454 6.531545e-05
 [543,] 0.0002007278 0.0002145417 6.552469e-05
 [544,] 0.0002077775 0.0002625527 9.630128e-05
 [545,] 0.0001919310 0.0002827493 9.002879e-05
 [546,] 0.0001916000 0.0002881752 9.086074e-05
 [547,] 0.0002197487 0.0001927455 7.092113e-05
 [548,] 0.0002014257 0.0002147877 6.558879e-05
 [549,] 0.0002013641 0.0002120568 6.487905e-05
 [550,] 0.0001973567 0.0001799406 6.013131e-05
 [551,] 0.0001886190 0.0002731839 9.311024e-05
 [552,] 0.0001913348 0.0002825131 8.851603e-05
 [553,] 0.0002011761 0.0002143599 6.591851e-05
 [554,] 0.0001916911 0.0002836016 8.971083e-05
 [555,] 0.0002006953 0.0002146454 6.551162e-05
 [556,] 0.0002003359 0.0002146454 6.542575e-05
 [557,] 0.0001878012 0.0002752851 9.269985e-05
 [558,] 0.0002006212 0.0002117249 6.550915e-05
 [559,] 0.0001915258 0.0002812826 8.860704e-05
 [560,] 0.0002057664 0.0002319716 7.799471e-05
 [561,] 0.0001910678 0.0002833299 8.807555e-05
 [562,] 0.0002005341 0.0002117258 6.548588e-05
 [563,] 0.0002009538 0.0002146435 6.557472e-05
 [564,] 0.0002067910 0.0002810298 1.027027e-04
 [565,] 0.0001956591 0.0002484502 6.333067e-05
 [566,] 0.0002075180 0.0002851856 1.058205e-04
 [567,] 0.0002003503 0.0002147173 6.538883e-05
 [568,] 0.0002006761 0.0002146454 6.550709e-05
 [569,] 0.0001872895 0.0002031545 5.950275e-05
 [570,] 0.0002002156 0.0002146454 6.539932e-05
 [571,] 0.0001917418 0.0002833938 8.976033e-05
 [572,] 0.0002212964 0.0002134777 6.550960e-05
 [573,] 0.0002005108 0.0002147477 6.540678e-05
 [574,] 0.0001919136 0.0002088863 7.535216e-05
 [575,] 0.0002074473 0.0002796641 1.033770e-04
 [576,] 0.0002009987 0.0002142406 6.570912e-05
 [577,] 0.0002007861 0.0002117611 6.569140e-05
 [578,] 0.0001918738 0.0002820660 8.966654e-05
 [579,] 0.0001920853 0.0002798339 8.945799e-05
 [580,] 0.0002056283 0.0002339368 7.865167e-05
 [581,] 0.0001889618 0.0002746263 9.409637e-05
 [582,] 0.0002008524 0.0002117539 6.569109e-05
 [583,] 0.0001702837 0.0001960500 5.440963e-05
 [584,] 0.0001890979 0.0002705192 9.278936e-05
 [585,] 0.0002003004 0.0002148204 6.529188e-05
 [586,] 0.0001918963 0.0002669803 8.472639e-05
 [587,] 0.0001901623 0.0004593429 1.334101e-04
 [588,] 0.0001895899 0.0004305000 1.216679e-04
 [589,] 0.0001895732 0.0002824817 9.775309e-05
 [590,] 0.0001919186 0.0002858992 9.093801e-05
 [591,] 0.0002131375 0.0002122481 8.015635e-05
 [592,] 0.0001862770 0.0004322160 1.395730e-04
 [593,] 0.0002011907 0.0002119229 6.563804e-05
 [594,] 0.0001984572 0.0002124648 8.123678e-05
 [595,] 0.0002003544 0.0002146525 6.542627e-05
 [596,] 0.0001988482 0.0002069333 7.861801e-05
 [597,] 0.0001921843 0.0002824270 9.048077e-05
 [598,] 0.0002005044 0.0002144679 6.562213e-05
 [599,] 0.0001710447 0.0001919469 5.376626e-05
 [600,] 0.0002004560 0.0002117222 6.543893e-05
 [601,] 0.0002011815 0.0002146605 6.562154e-05
 [602,] 0.0001919459 0.0002872314 9.141841e-05
 [603,] 0.0002001034 0.0002146382 6.551294e-05
 [604,] 0.0001887515 0.0002832066 9.681530e-05
 [605,] 0.0001974184 0.0002444360 6.198228e-05
 [606,] 0.0001776483 0.0002801975 6.367422e-05
 [607,] 0.0001845301 0.0004125056 1.285727e-04
 [608,] 0.0001863968 0.0004187794 1.359260e-04
 [609,] 0.0002003956 0.0002146392 6.542665e-05
 [610,] 0.0001862240 0.0004064906 1.317787e-04
 [611,] 0.0002008359 0.0002146502 6.554164e-05
 [612,] 0.0001906456 0.0004540610 1.349518e-04
 [613,] 0.0001861316 0.0004140410 1.337327e-04
 [614,] 0.0002010098 0.0002119205 6.556187e-05
 [615,] 0.0001944394 0.0002065075 7.567311e-05
 [616,] 0.0002007201 0.0002146513 6.551325e-05
 [617,] 0.0002009746 0.0002142186 6.572525e-05
 [618,] 0.0001896480 0.0002606150 8.974782e-05
 [619,] 0.0002009455 0.0002146231 6.558747e-05
 [620,] 0.0002002060 0.0002147753 6.532402e-05
 [621,] 0.0002009379 0.0002142945 6.577127e-05
 [622,] 0.0002027751 0.0001813514 6.319757e-05
 [623,] 0.0002009149 0.0002142529 6.578198e-05
 [624,] 0.0002005725 0.0002146454 6.548230e-05
 [625,] 0.0002350621 0.0002152829 6.698110e-05
 [626,] 0.0002004847 0.0002146413 6.546527e-05
 [627,] 0.0002008890 0.0002119240 6.553958e-05
 [628,] 0.0001999295 0.0002147089 6.529643e-05
 [629,] 0.0002004164 0.0002146401 6.545111e-05
 [630,] 0.0001916909 0.0002828906 8.946708e-05
 [631,] 0.0001927203 0.0002634775 8.553626e-05
 [632,] 0.0001918997 0.0002816147 8.957591e-05
 [633,] 0.0001864004 0.0004187882 1.359115e-04
 [634,] 0.0001973217 0.0002471429 6.239641e-05
 [635,] 0.0001690753 0.0001925725 5.326883e-05
 [636,] 0.0001980987 0.0002229773 7.060152e-05
 [637,] 0.0002008637 0.0002144592 6.585075e-05
 [638,] 0.0001924504 0.0002827704 9.116521e-05
 [639,] 0.0001886965 0.0002649759 9.012756e-05
 [640,] 0.0001919644 0.0002874876 9.153978e-05
 [641,] 0.0002001370 0.0002146461 6.538083e-05
 [642,] 0.0002003618 0.0002146454 6.543276e-05
 [643,] 0.0002076489 0.0002849224 1.059514e-04
 [644,] 0.0002011529 0.0002142400 6.562575e-05
 [645,] 0.0002073786 0.0002837248 1.049317e-04
 [646,] 0.0002010751 0.0002143428 6.568501e-05
 [647,] 0.0001920519 0.0002845245 9.083126e-05
 [648,] 0.0002074955 0.0002832435 1.049568e-04
 [649,] 0.0002007415 0.0002146453 6.552253e-05
 [650,] 0.0001920927 0.0002840792 9.078796e-05
 [651,] 0.0002082603 0.0002680667 9.945086e-05
 [652,] 0.0001894186 0.0002795147 9.647207e-05
 [653,] 0.0002155241 0.0002125991 7.729352e-05
 [654,] 0.0001936814 0.0002065127 7.522367e-05
 [655,] 0.0001917355 0.0002088994 7.522987e-05
 [656,] 0.0001949731 0.0002140094 6.413683e-05
 [657,] 0.0001918835 0.0002857675 9.082557e-05
 [658,] 0.0001919434 0.0002856022 9.090844e-05
 [659,] 0.0001919938 0.0002854728 9.097886e-05
 [660,] 0.0002003394 0.0002146820 6.540850e-05
 [661,] 0.0001943739 0.0002181023 6.091046e-05
 [662,] 0.0001850770 0.0004265936 1.342370e-04
 [663,] 0.0001982967 0.0002259956 7.208555e-05
 [664,] 0.0002067579 0.0002849749 1.042404e-04
 [665,] 0.0001918608 0.0002867272 9.105494e-05
 [666,] 0.0002009532 0.0002060305 6.366424e-05
 [667,] 0.0001921353 0.0002838619 9.081696e-05
 [668,] 0.0002053347 0.0002523970 8.851037e-05
 [669,] 0.0002009504 0.0002146420 6.557427e-05
 [670,] 0.0002009813 0.0002058711 6.365815e-05
 [671,] 0.0001976484 0.0002336260 6.046932e-05
 [672,] 0.0001919660 0.0002822075 8.992238e-05
 [673,] 0.0002005211 0.0002146481 6.546801e-05
 [674,] 0.0001899279 0.0002678806 9.277111e-05
 [675,] 0.0001921998 0.0002846128 9.120291e-05
 [676,] 0.0002009203 0.0002146454 6.556457e-05
 [677,] 0.0002007743 0.0002148591 6.540647e-05
 [678,] 0.0002011636 0.0002119251 6.560583e-05
 [679,] 0.0002078296 0.0002828438 1.054103e-04
 [680,] 0.0002009466 0.0002056364 6.367150e-05
 [681,] 0.0002012868 0.0002146457 6.565314e-05
 [682,] 0.0002010065 0.0002146443 6.558637e-05
 [683,] 0.0001932516 0.0002078791 7.565875e-05
 [684,] 0.0002010173 0.0002147328 6.553105e-05
 [685,] 0.0002008638 0.0002145878 6.560257e-05
 [686,] 0.0002005647 0.0002146454 6.548106e-05
 [687,] 0.0001915233 0.0002716847 8.584652e-05
 [688,] 0.0001983729 0.0002369042 6.057809e-05
 [689,] 0.0001913945 0.0002135377 6.283936e-05
 [690,] 0.0002387641 0.0002130462 6.980797e-05
 [691,] 0.0002252202 0.0001967957 7.614537e-05
 [692,] 0.0002085626 0.0002699680 1.007133e-04
 [693,] 0.0002076721 0.0002520162 9.170929e-05
 [694,] 0.0002076107 0.0002699621 9.911870e-05
 [695,] 0.0001869694 0.0002484751 8.209428e-05
 [696,] 0.0002061727 0.0002632960 9.406618e-05
 [697,] 0.0002007518 0.0002147449 6.546494e-05
 [698,] 0.0002158665 0.0002173414 6.947472e-05
 [699,] 0.0002014264 0.0002146196 6.571284e-05
 [700,] 0.0002485028 0.0002032307 8.734065e-05
 [701,] 0.0001934205 0.0002075080 7.558277e-05
 [702,] 0.0001892511 0.0002697233 9.263404e-05
 [703,] 0.0002146684 0.0002173366 6.978385e-05
 [704,] 0.0002049988 0.0002133169 6.709338e-05
 [705,] 0.0001900521 0.0002487637 8.570913e-05
 [706,] 0.0002161284 0.0002113793 6.754705e-05
 [707,] 0.0001893364 0.0002523986 8.625152e-05
 [708,] 0.0001891345 0.0002689891 9.221116e-05
 [709,] 0.0001920674 0.0002082868 7.514407e-05
 [710,] 0.0001982176 0.0002359464 6.031742e-05
 [711,] 0.0001887210 0.0002681668 9.136828e-05
 [712,] 0.0002013154 0.0002146620 6.565669e-05
 [713,] 0.0002071740 0.0002122746 6.565300e-05
 [714,] 0.0001958844 0.0002385268 6.232292e-05
 [715,] 0.0001881358 0.0002646374 8.918190e-05
 [716,] 0.0002042296 0.0002150166 6.723300e-05
 [717,] 0.0002000653 0.0002150870 6.539198e-05
 [718,] 0.0002064089 0.0002323315 7.883517e-05
 [719,] 0.0002040749 0.0002149644 6.724537e-05
 [720,] 0.0002002939 0.0002163193 6.486635e-05
 [721,] 0.0002147341 0.0002173635 6.976576e-05
 [722,] 0.0001855401 0.0002536437 8.230021e-05
 [723,] 0.0001851441 0.0002609129 8.431489e-05
 [724,] 0.0002147340 0.0002173585 6.976320e-05
 [725,] 0.0001963475 0.0002389251 6.144729e-05
 [726,] 0.0001882061 0.0002695725 9.117593e-05
 [727,] 0.0001985424 0.0002897682 8.930767e-05
 [728,] 0.0002048984 0.0002122734 6.634714e-05
 [729,] 0.0002081156 0.0002716005 1.006797e-04
 [730,] 0.0001902087 0.0002671023 9.291342e-05
 [731,] 0.0001885145 0.0002693331 9.150321e-05
 [732,] 0.0001898521 0.0002659125 9.202264e-05
 [733,] 0.0001917521 0.0002038799 7.277078e-05
 [734,] 0.0001977519 0.0002559295 6.447941e-05
 [735,] 0.0002147380 0.0002170923 6.971602e-05
 [736,] 0.0001892654 0.0002526651 8.626943e-05
 [737,] 0.0002150721 0.0002160409 7.017961e-05
 [738,] 0.0001925650 0.0002022003 7.237787e-05
 [739,] 0.0002042507 0.0002180218 6.768573e-05
 [740,] 0.0002043007 0.0002150034 6.723839e-05
 [741,] 0.0001899275 0.0002549980 8.790168e-05
 [742,] 0.0001968587 0.0002389636 6.123432e-05
 [743,] 0.0002362939 0.0002136330 6.876707e-05
 [744,] 0.0001893498 0.0002024292 7.066829e-05
 [745,] 0.0001966359 0.0002414824 6.167337e-05
 [746,] 0.0001885407 0.0002657286 9.026346e-05
 [747,] 0.0001894803 0.0002642243 9.093397e-05
 [748,] 0.0001927477 0.0002753052 8.902617e-05
 [749,] 0.0002078629 0.0002691717 9.922171e-05
 [750,] 0.0002656795 0.0001861510 7.988860e-05
 [751,] 0.0001892853 0.0002665155 9.151326e-05
 [752,] 0.0002623715 0.0001861143 7.893839e-05
 [753,] 0.0002146591 0.0002161267 6.956135e-05
 [754,] 0.0001877962 0.0002417063 8.051574e-05
 [755,] 0.0001897917 0.0002592050 8.947123e-05
 [756,] 0.0001946263 0.0002426949 6.362142e-05
 [757,] 0.0001682995 0.0001966082 5.064225e-05
 [758,] 0.0001952605 0.0002412941 6.236229e-05
 [759,] 0.0002645050 0.0001867361 8.059889e-05
 [760,] 0.0002042990 0.0002150478 6.723581e-05
 [761,] 0.0001893496 0.0002644749 9.086589e-05
 [762,] 0.0002019828 0.0002146251 6.584693e-05
 [763,] 0.0002043147 0.0002150097 6.723692e-05
 [764,] 0.0002072454 0.0002492069 8.989621e-05
 [765,] 0.0001915135 0.0002624633 8.256299e-05
 [766,] 0.0002650043 0.0001861808 7.983575e-05
 [767,] 0.0001666834 0.0002063972 5.161106e-05
 [768,] 0.0002021890 0.0002146224 6.590093e-05
 [769,] 0.0002071961 0.0002700261 9.844500e-05
 [770,] 0.0001906697 0.0002551859 8.883974e-05
 [771,] 0.0001899312 0.0002699508 9.360891e-05
 [772,] 0.0002170918 0.0002083623 6.729709e-05
 [773,] 0.0001989985 0.0002858225 9.023116e-05
 [774,] 0.0001930925 0.0002510069 8.986884e-05
 [775,] 0.0001919657 0.0002617871 9.306417e-05
 [776,] 0.0001932632 0.0002536994 9.114513e-05
 [777,] 0.0001958717 0.0002215430 6.060580e-05
 [778,] 0.0002146600 0.0002171117 6.974631e-05
 [779,] 0.0002043203 0.0002150145 6.723615e-05
 [780,] 0.0001946600 0.0002049590 7.500780e-05
 [781,] 0.0002440563 0.0002049294 8.760270e-05
 [782,] 0.0002043991 0.0002180166 6.762108e-05
 [783,] 0.0001654139 0.0002074841 5.205459e-05
 [784,] 0.0002043154 0.0002150164 6.723524e-05
 [785,] 0.0001911694 0.0002649472 9.330853e-05
 [786,] 0.0002070002 0.0002780515 1.013125e-04
 [787,] 0.0002245708 0.0002616343 1.267239e-04
 [788,] 0.0001939275 0.0002640648 9.627584e-05
 [789,] 0.0001957819 0.0002453357 6.328853e-05
 [790,] 0.0002057787 0.0002499231 9.512317e-05
 [791,] 0.0002012807 0.0002146267 6.567030e-05
 [792,] 0.0002043215 0.0002150183 6.723607e-05
 [793,] 0.0001688979 0.0001954781 5.080749e-05
 [794,] 0.0001921255 0.0002506596 8.869365e-05
 [795,] 0.0001926386 0.0002558939 9.134265e-05
 [796,] 0.0002044486 0.0002180210 6.759952e-05
 [797,] 0.0002050862 0.0002147619 6.752949e-05
 [798,] 0.0001904837 0.0002532778 8.789011e-05
 [799,] 0.0001770550 0.0002597436 7.283233e-05
 [800,] 0.0002009500 0.0002145840 6.563362e-05
 [801,] 0.0001924171 0.0002617294 9.357293e-05
 [802,] 0.0002263849 0.0002135593 6.662184e-05
 [803,] 0.0001931589 0.0002655260 9.595641e-05
 [804,] 0.0002008929 0.0002157147 6.503764e-05
 [805,] 0.0002083561 0.0002440473 8.914552e-05
 [806,] 0.0001936426 0.0002542091 9.176834e-05
 [807,] 0.0001928764 0.0002015081 7.220124e-05
 [808,] 0.0001942878 0.0002263725 6.184959e-05
 [809,] 0.0002019716 0.0002146037 6.587010e-05
 [810,] 0.0001959623 0.0002018015 7.405207e-05
 [811,] 0.0001950913 0.0002410809 6.311818e-05
 [812,] 0.0001944992 0.0002026529 7.370170e-05
 [813,] 0.0002010250 0.0002145807 6.565542e-05
 [814,] 0.0002098734 0.0002694497 1.025723e-04
 [815,] 0.0002043598 0.0002149977 6.723964e-05
 [816,] 0.0002018551 0.0002144771 6.599056e-05
 [817,] 0.0002027740 0.0002146214 6.604931e-05
 [818,] 0.0002170221 0.0002082015 6.727397e-05
 [819,] 0.0002090039 0.0002725782 1.025845e-04
 [820,] 0.0002146186 0.0002166497 6.966852e-05
 [821,] 0.0002045821 0.0002150111 6.725492e-05
 [822,] 0.0002036978 0.0002111925 6.624874e-05
 [823,] 0.0002175459 0.0002088058 6.730213e-05
 [824,] 0.0002175510 0.0002102296 6.733816e-05
 [825,] 0.0001919357 0.0002557482 9.049578e-05
 [826,] 0.0001923116 0.0002546696 9.049055e-05
 [827,] 0.0002167289 0.0002154290 6.799768e-05
 [828,] 0.0002768260 0.0001914301 9.185893e-05
 [829,] 0.0002401367 0.0002009218 8.092591e-05
 [830,] 0.0002021759 0.0002572951 8.766576e-05
 [831,] 0.0002147978 0.0002173044 6.972397e-05
 [832,] 0.0001648749 0.0002058641 5.218264e-05
 [833,] 0.0001975095 0.0002472181 6.269980e-05
 [834,] 0.0001970964 0.0002470285 6.285752e-05
 [835,] 0.0002508821 0.0002028877 8.787151e-05
 [836,] 0.0001918602 0.0002653415 8.406497e-05
 [837,] 0.0001912438 0.0002613171 9.199941e-05
 [838,] 0.0002046666 0.0002129613 6.717956e-05
 [839,] 0.0002043604 0.0001791150 6.114531e-05
 [840,] 0.0001973789 0.0001985758 7.294334e-05
 [841,] 0.0002035874 0.0002147335 6.616775e-05
 [842,] 0.0002018542 0.0002155902 6.520806e-05
 [843,] 0.0001974347 0.0002472210 6.275644e-05
 [844,] 0.0002087704 0.0002712785 1.016202e-04
 [845,] 0.0002027964 0.0001793776 6.105096e-05
 [846,] 0.0001673066 0.0001951699 5.064330e-05
 [847,] 0.0002026154 0.0002146728 6.595622e-05
 [848,] 0.0002169836 0.0002134543 6.766235e-05
 [849,] 0.0002098663 0.0002714015 1.034406e-04
 [850,] 0.0002094217 0.0002694635 1.018669e-04
 [851,] 0.0002030891 0.0001796398 6.145210e-05
 [852,] 0.0001923151 0.0002623116 9.364301e-05
 [853,] 0.0002080716 0.0002431976 8.840268e-05
 [854,] 0.0001935027 0.0002641836 9.622958e-05
 [855,] 0.0002049037 0.0002132982 6.720737e-05
 [856,] 0.0002041192 0.0002149615 6.728624e-05
 [857,] 0.0001993107 0.0002060161 7.825294e-05
 [858,] 0.0002043771 0.0002150161 6.723393e-05
 [859,] 0.0002073231 0.0002669817 9.733149e-05
 [860,] 0.0002147444 0.0002168003 6.966142e-05
 [861,] 0.0002062729 0.0002145497 6.714361e-05
 [862,] 0.0001662559 0.0002078784 5.181369e-05
 [863,] 0.0001973282 0.0002410675 6.131833e-05
 [864,] 0.0002174753 0.0002087870 6.724970e-05
 [865,] 0.0002174687 0.0002088894 6.724877e-05
 [866,] 0.0002044948 0.0002438463 9.088678e-05
 [867,] 0.0001982208 0.0002145947 6.507237e-05
 [868,] 0.0002039175 0.0002435388 9.014234e-05
 [869,] 0.0001937054 0.0002475955 6.563188e-05
 [870,] 0.0001992454 0.0002146236 6.519600e-05
 [871,] 0.0002018743 0.0002600485 9.493592e-05
 [872,] 0.0002025104 0.0002644695 9.765069e-05
 [873,] 0.0002102870 0.0001939440 6.430250e-05
 [874,] 0.0001783494 0.0002157462 5.314691e-05
 [875,] 0.0001864022 0.0002919714 9.589401e-05
 [876,] 0.0001875735 0.0002908830 9.752133e-05
 [877,] 0.0001989826 0.0002146236 6.513871e-05
 [878,] 0.0001840860 0.0002848387 8.974295e-05
 [879,] 0.0002167540 0.0002093650 6.673451e-05
 [880,] 0.0002052662 0.0002133081 6.730686e-05
 [881,] 0.0002135047 0.0002000834 7.090322e-05
 [882,] 0.0001919999 0.0003058367 9.684553e-05
 [883,] 0.0002052535 0.0002133662 6.739116e-05
 [884,] 0.0001867987 0.0002904307 9.605870e-05
 [885,] 0.0001863241 0.0002981373 9.772962e-05
 [886,] 0.0001851423 0.0002899567 9.314667e-05
 [887,] 0.0002026709 0.0002145833 6.608229e-05
 [888,] 0.0002282819 0.0002172210 6.925805e-05
 [889,] 0.0001934110 0.0002168940 6.430590e-05
 [890,] 0.0002565662 0.0002070141 8.683865e-05
 [891,] 0.0002136746 0.0001873360 6.862870e-05
 [892,] 0.0001899234 0.0002152895 6.078362e-05
 [893,] 0.0001935336 0.0002136525 6.358675e-05
 [894,] 0.0002011964 0.0001891971 5.826621e-05
 [895,] 0.0002139576 0.0001786475 6.007173e-05
 [896,] 0.0002190729 0.0002184178 7.029547e-05
 [897,] 0.0001998173 0.0001880435 6.520648e-05
 [898,] 0.0001937082 0.0002136131 6.361168e-05
 [899,] 0.0002371629 0.0001997521 7.916061e-05
 [900,] 0.0001919780 0.0001879419 5.799812e-05
 [901,] 0.0001893028 0.0001853702 5.240577e-05
 [902,] 0.0002118930 0.0001912308 6.167394e-05
 [903,] 0.0002083585 0.0001786911 5.770210e-05
 [904,] 0.0001991270 0.0001980407 7.153260e-05
 [905,] 0.0007944351 0.0001955306 2.672833e-04
 [906,] 0.0002375961 0.0002192840 9.014816e-05
 [907,] 0.0004116743 0.0001807956 1.399102e-04
 [908,] 0.0004348700 0.0002083770 1.571349e-04
 [909,] 0.0017256896 0.0001894498 5.723494e-04
 [910,] 0.0001945391 0.0002128703 6.419530e-05
 [911,] 0.0001884914 0.0001881632 5.575346e-05
 [912,] 0.0011672967 0.0002224101 4.368595e-04
 [913,] 0.0001950700 0.0002169442 6.299394e-05
 [914,] 0.0002000517 0.0002157190 6.615272e-05
 [915,] 0.0002138975 0.0002081052 6.876751e-05
 [916,] 0.0002419053 0.0001869485 6.675224e-05
 [917,] 0.0002501311 0.0001839313 7.675654e-05
 [918,] 0.0002325654 0.0001885474 7.084842e-05
 [919,] 0.0001883831 0.0001891978 5.608437e-05
 [920,] 0.0002059485 0.0002162785 5.974602e-05
 [921,] 0.0002262337 0.0002165424 6.725937e-05
 [922,] 0.0002252496 0.0002155562 8.091605e-05
 [923,] 0.0002319806 0.0002176649 8.497338e-05
 [924,] 0.0002261707 0.0002182544 6.718877e-05
 [925,] 0.0002261193 0.0002138809 7.355372e-05
 [926,] 0.0002373292 0.0002149849 8.926543e-05
 [927,] 0.0001940307 0.0002332492 6.002397e-05
 [928,] 0.0002262296 0.0002175659 6.717123e-05
 [929,] 0.0006146956 0.0001952554 1.921609e-04
 [930,] 0.0002249043 0.0002282045 6.686815e-05
 [931,] 0.0001996859 0.0002145956 6.619334e-05
 [932,] 0.0002258610 0.0002290270 6.686181e-05
 [933,] 0.0006216390 0.0002135963 1.819804e-04
 [934,] 0.0001910636 0.0001899341 5.509803e-05
 [935,] 0.0002475264 0.0002270731 1.062908e-04
 [936,] 0.0002274185 0.0002167042 8.150989e-05
 [937,] 0.0006851227 0.0002078559 2.037627e-04
 [938,] 0.0006290476 0.0002077715 1.873479e-04
 [939,] 0.0001717324 0.0001855136 5.157957e-05
 [940,] 0.0006585277 0.0002085875 1.954715e-04
 [941,] 0.0001901253 0.0002012682 5.707304e-05
 [942,] 0.0002649071 0.0002173196 9.592278e-05
 [943,] 0.0002230641 0.0002330201 6.849527e-05
 [944,] 0.0002371188 0.0002174005 8.577331e-05
 [945,] 0.0001988498 0.0002146896 6.581787e-05
 [946,] 0.0002991893 0.0002084899 1.072364e-04
 [947,] 0.0002067704 0.0002161476 6.978473e-05
 [948,] 0.0001923764 0.0002522261 9.285235e-05
 [949,] 0.0001892847 0.0001894415 5.683378e-05
 [950,] 0.0003598854 0.0002315673 1.354795e-04
 [951,] 0.0002645437 0.0002015860 8.582204e-05
 [952,] 0.0001674162 0.0001950677 5.080668e-05
 [953,] 0.0001674270 0.0001944241 5.071389e-05
 [954,] 0.0002118480 0.0001873216 5.757148e-05
 [955,] 0.0001673195 0.0001952979 5.091716e-05
 [956,] 0.0001675502 0.0002159167 5.357548e-05
 [957,] 0.0001672431 0.0001983354 5.144853e-05
 [958,] 0.0001666944 0.0001906408 5.092331e-05
 [959,] 0.0001667370 0.0001918624 5.105082e-05
 [960,] 0.0001669099 0.0001915949 5.072985e-05
 [961,] 0.0001668357 0.0001905103 5.066110e-05
 [962,] 0.0002666606 0.0002092775 1.025103e-04
 [963,] 0.0004296138 0.0002109093 1.566122e-04
 [964,] 0.0007948275 0.0002142528 3.015124e-04
 [965,] 0.0010676508 0.0001886002 3.694880e-04
 [966,] 0.0002201660 0.0002402330 8.330879e-05
 [967,] 0.0013669466 0.0001891344 4.790564e-04
 [968,] 0.0002276738 0.0002043914 6.712124e-05
 [969,] 0.0013161629 0.0001890792 4.609503e-04
 [970,] 0.0002660784 0.0002130526 7.903204e-05
 [971,] 0.0011637500 0.0001879430 4.028528e-04
 [972,] 0.0011896615 0.0001888090 4.156602e-04
 [973,] 0.0011620800 0.0001884082 4.046223e-04
 [974,] 0.0002056188 0.0002189176 5.604193e-05
 [975,] 0.0002192407 0.0001989782 5.451536e-05
 [976,] 0.0012264402 0.0001882993 4.266698e-04
 [977,] 0.0002811005 0.0002131458 9.016434e-05
 [978,] 0.0012987660 0.0001893900 4.560603e-04
 [979,] 0.0003379638 0.0002128168 1.087022e-04
 [980,] 0.0002048956 0.0002046851 5.674739e-05
 [981,] 0.0002088937 0.0002158317 5.972336e-05
 [982,] 0.0002642037 0.0002135242 7.785979e-05
 [983,] 0.0013670380 0.0001879461 4.741357e-04
 [984,] 0.0014992973 0.0001944201 5.425213e-04
 [985,] 0.0012878882 0.0001877439 4.456627e-04
 [986,] 0.0011615208 0.0001874890 3.964683e-04
 [987,] 0.0008660685 0.0002282665 3.275110e-04
 [988,] 0.0009841813 0.0001840282 3.356113e-04
 [989,] 0.0002643061 0.0002135181 7.789512e-05
 [990,] 0.0002156060 0.0001983490 5.428392e-05
 [991,] 0.0006969810 0.0001868842 2.365848e-04
 [992,] 0.0001881114 0.0001962102 5.023431e-05
 [993,] 0.0010701966 0.0001918485 3.792141e-04
 [994,] 0.0001928639 0.0002122717 5.608241e-05
 [995,] 0.0012492388 0.0001864595 4.197161e-04
 [996,] 0.0002006360 0.0001979279 5.624943e-05
 [997,] 0.0013056995 0.0001865158 4.391545e-04
 [998,] 0.0002628203 0.0002134837 7.757796e-05
 [999,] 0.0017222876 0.0001873256 5.869323e-04
[1000,] 0.0013749798 0.0001879038 4.710560e-04
[1001,] 0.0001960792 0.0002022064 5.642790e-05
[1002,] 0.0001919420 0.0002052985 5.001407e-05
[1003,] 0.0016138044 0.0001923723 5.722508e-04
[1004,] 0.0015159551 0.0001860476 4.838134e-04
[1005,] 0.0013763476 0.0001828117 4.418237e-04
[1006,] 0.0001958155 0.0002005359 5.656423e-05
[1007,] 0.0013763035 0.0001858519 4.424754e-04
[1008,] 0.0014459274 0.0001860643 4.616916e-04
[1009,] 0.0016303820 0.0001864247 5.175652e-04
[1010,] 0.0013811649 0.0001883181 4.804961e-04
[1011,] 0.0014059666 0.0001858475 4.511995e-04
[1012,] 0.0017758525 0.0001858382 5.691860e-04
[1013,] 0.0001939564 0.0001928153 5.559973e-05
[1014,] 0.0001995196 0.0001983817 5.758673e-05
[1015,] 0.0004366663 0.0001857017 1.462502e-04
[1016,] 0.0002210706 0.0001967695 5.497703e-05
[1017,] 0.0002361610 0.0002083116 9.500164e-05
[1018,] 0.0002187030 0.0002048382 6.693851e-05
[1019,] 0.0002132258 0.0002111550 6.748827e-05
[1020,] 0.0002754532 0.0002128350 8.065609e-05
[1021,] 0.0002321189 0.0001895234 7.365167e-05
[1022,] 0.0002296712 0.0001890895 7.220602e-05
[1023,] 0.0001962710 0.0002242998 5.436926e-05
[1024,] 0.0001859091 0.0001952376 5.530830e-05
[1025,] 0.0005477785 0.0002178211 1.500611e-04
[1026,] 0.0002735423 0.0002135636 7.896845e-05
[1027,] 0.0002293254 0.0002137010 7.816047e-05
[1028,] 0.0001715211 0.0001853458 5.117025e-05
[1029,] 0.0001877845 0.0001975293 5.674549e-05
[1030,] 0.0001848038 0.0001946266 5.519462e-05
[1031,] 0.0041707409 0.0001854958 1.279518e-03
[1032,] 0.0001849159 0.0001923758 5.524696e-05
[1033,] 0.0001929528 0.0001912535 5.420088e-05
[1034,] 0.0051987624 0.0001866184 1.595442e-03
[1035,] 0.0001729093 0.0001902432 5.148795e-05
[1036,] 0.0001725226 0.0001856254 5.106405e-05
[1037,] 0.0001812919 0.0001950146 5.255003e-05
[1038,] 0.0020103787 0.0002147311 7.672549e-04
[1039,] 0.0002223069 0.0002063800 6.702183e-05
[1040,] 0.0021770295 0.0002127485 6.943675e-04
[1041,] 0.0001666057 0.0001859393 5.153693e-05
[1042,] 0.0001720169 0.0001795457 5.043191e-05
[1043,] 0.0030724642 0.0001963833 1.119852e-03
[1044,] 0.0012915388 0.0002117388 4.756496e-04
[1045,] 0.0004147721 0.0001852311 1.449535e-04
[1046,] 0.0021399253 0.0002054043 7.423411e-04
[1047,] 0.0043678907 0.0001868243 1.501761e-03
[1048,] 0.0001848330 0.0001860336 5.667300e-05
[1049,] 0.0001946567 0.0002420659 6.401808e-05
[1050,] 0.0001832530 0.0002093987 5.969998e-05
[1051,] 0.0100213436 0.0001897131 3.657623e-03
[1052,] 0.0036754524 0.0001828948 1.282972e-03
[1053,] 0.0002145100 0.0002012277 6.968430e-05
[1054,] 0.0002146236 0.0002027239 7.054129e-05
[1055,] 0.0001829361 0.0001947723 5.797873e-05
[1056,] 0.0005677930 0.0002064394 1.897403e-04
[1057,] 0.0002148198 0.0002065277 6.919342e-05
[1058,] 0.0123365175 0.0001819563 4.345048e-03
[1059,] 0.0168758452 0.0001868366 6.076030e-03
[1060,] 0.0083008415 0.0001782091 2.665524e-03
[1061,] 0.0126146619 0.0001815563 4.423973e-03
[1062,] 0.0001823700 0.0002108193 6.271305e-05
[1063,] 0.0132700617 0.0001781948 4.256381e-03
[1064,] 0.0056452219 0.0002310708 2.188762e-03
[1065,] 0.0050236501 0.0001780513 1.631415e-03
[1066,] 0.0146422250 0.0001780801 4.723278e-03
[1067,] 0.0123376734 0.0001782593 3.946144e-03
[1068,] 0.0120326055 0.0002307953 4.699398e-03
[1069,] 0.0101624912 0.0001780539 3.256800e-03
[1070,] 0.0068940055 0.0001802533 2.321944e-03
[1071,] 0.0001917008 0.0001925806 5.675190e-05
[1072,] 0.0001861342 0.0002101647 5.839318e-05
[1073,] 0.0631216796 0.0001786165 2.033627e-02
[1074,] 0.0001916239 0.0001944319 5.703109e-05
[1075,] 0.0764183901 0.0001786755 2.439163e-02
[1076,] 0.0001926215 0.0001915938 5.645182e-05
[1077,] 0.0001847739 0.0002108714 5.833237e-05
[1078,] 0.0170420425 0.0001853172 5.626782e-03
[1079,] 0.0001904096 0.0001832948 5.537500e-05
[1080,] 0.0216286233 0.0001853692 7.151179e-03
[1081,] 0.0002153472 0.0002081698 7.046927e-05
[1082,] 0.0010197949 0.0001977154 3.432275e-04
[1083,] 0.0001845216 0.0002045664 5.831639e-05
[1084,] 0.0335079545 0.0002056566 1.227692e-02
[1085,] 0.0002172195 0.0002065158 7.405876e-05
[1086,] 0.0199356446 0.0002058284 7.006805e-03
[1087,] 0.0004570475 0.0001867476 1.487861e-04
[1088,] 0.0009520490 0.0002051729 3.304949e-04
[1089,] 0.0110803759 0.0001842144 3.474362e-03
[1090,] 0.0001824272 0.0002108785 5.853298e-05
[1091,] 0.0001823497 0.0002070959 5.842134e-05
[1092,] 0.0014161180 0.0002083651 4.963910e-04
[1093,] 0.0001898271 0.0001856581 5.648284e-05
[1094,] 0.0002141765 0.0002093864 7.044517e-05
[1095,] 0.0014288241 0.0002084576 5.011803e-04
[1096,] 0.0001916008 0.0001983685 5.838311e-05
[1097,] 0.0001914615 0.0001975642 5.830073e-05
[1098,] 0.0001936909 0.0001996538 6.172389e-05
[1099,] 0.0001941755 0.0001959437 6.110399e-05
[1100,] 0.0014165097 0.0002063386 4.684005e-04
[1101,] 0.0011759225 0.0002088370 4.132228e-04
[1102,] 0.0366361539 0.0002012442 1.087539e-02
[1103,] 0.0001885474 0.0001799117 5.539686e-05
[1104,] 0.0002033191 0.0002046993 6.401551e-05
[1105,] 0.0001702699 0.0001787788 4.983741e-05
[1106,] 0.0002021235 0.0001936645 5.962534e-05
[1107,] 0.0002064955 0.0002044608 6.447877e-05
[1108,] 0.0001913831 0.0001790696 5.506229e-05
[1109,] 0.0001843726 0.0001975274 5.898092e-05
[1110,] 0.0001721901 0.0002126148 6.106192e-05
[1111,] 0.0661580894 0.0002116144 2.436060e-02
[1112,] 0.0001913930 0.0001941913 5.772367e-05
[1113,] 0.0001803593 0.0002014642 6.319288e-05
[1114,] 0.0001883448 0.0002154352 6.446462e-05
[1115,] 0.0100826539 0.0002196567 3.787024e-03
[1116,] 0.0001879256 0.0001944573 5.870555e-05
[1117,] 0.0001887440 0.0002131927 6.621588e-05
[1118,] 0.0001841917 0.0002406947 6.774649e-05
[1119,] 0.0001862138 0.0002489985 7.045556e-05
[1120,] 0.0002456631 0.0002147700 6.613225e-05
[1121,] 0.0001918939 0.0002246374 7.165172e-05
[1122,] 0.0001908106 0.0002244045 7.044600e-05
[1123,] 0.0003405651 0.0001962942 1.126886e-04
[1124,] 0.0001865413 0.0002434828 6.834803e-05
[1125,] 0.0045771338 0.0002075167 1.589226e-03
[1126,] 0.0001909772 0.0002100135 6.101243e-05
[1127,] 0.0056390816 0.0002022521 1.817040e-03
[1128,] 0.0006843896 0.0002464341 1.786510e-04
[1129,] 0.0001880503 0.0002574756 7.668273e-05
[1130,] 0.0003654148 0.0002756774 9.353610e-05
[1131,] 0.0003212727 0.0001831679 9.264543e-05
[1132,] 0.0001883414 0.0002453792 7.387270e-05
[1133,] 0.0002007707 0.0002180965 7.951526e-05
[1134,] 0.0001903216 0.0002463739 7.793115e-05
[1135,] 0.0001871285 0.0002366170 7.032473e-05
[1136,] 0.0014275608 0.0002013416 4.954266e-04
[1137,] 0.0001884874 0.0002013418 6.046595e-05
[1138,] 0.0002239692 0.0001851752 6.752831e-05
[1139,] 0.0002807684 0.0001905242 1.008298e-04
[1140,] 0.0025411016 0.0002156390 9.368612e-04
[1141,] 0.0002038202 0.0002011653 6.610424e-05
[1142,] 0.0020259277 0.0001927274 7.120671e-04
[1143,] 0.0002039229 0.0002003137 6.583351e-05
[1144,] 0.0002059393 0.0001879608 5.959495e-05
[1145,] 0.0001901071 0.0001971666 5.710520e-05
[1146,] 0.0002449099 0.0001951580 7.795568e-05
[1147,] 0.0012754747 0.0002151960 4.694406e-04
[1148,] 0.0002459827 0.0001907563 8.789456e-05
[1149,] 0.0001895480 0.0001975994 5.712657e-05
[1150,] 0.0002526374 0.0001950342 9.543229e-05
[1151,] 0.0002785903 0.0002106032 1.011814e-04
[1152,] 0.0002065762 0.0001878097 6.032543e-05
[1153,] 0.0002508542 0.0001919104 9.111429e-05
[1154,] 0.0002468644 0.0001805468 7.289770e-05
[1155,] 0.0002461688 0.0001805799 7.281283e-05
[1156,] 0.0001890500 0.0001923342 5.721141e-05
[1157,] 0.0002067666 0.0001878638 6.057615e-05
[1158,] 0.0002061753 0.0001878172 6.000111e-05
[1159,] 0.0034843942 0.0002059373 1.272143e-03
[1160,] 0.0002008446 0.0001859987 6.185859e-05
[1161,] 0.0002182179 0.0001781428 5.897504e-05
[1162,] 0.0002190700 0.0001785607 5.807751e-05
[1163,] 0.0014629634 0.0002049399 5.100217e-04
[1164,] 0.0017030533 0.0002047155 5.928225e-04
[1165,] 0.0018637338 0.0002040117 6.442558e-04
[1166,] 0.0002181157 0.0001798183 5.620867e-05
[1167,] 0.0018492525 0.0002041833 6.404569e-04
[1168,] 0.0017041207 0.0002042033 5.901917e-04
[1169,] 0.0018095765 0.0002043992 6.280833e-04
[1170,] 0.0017893748 0.0002041049 6.191424e-04
[1171,] 0.0017241783 0.0002041491 5.968031e-04
[1172,] 0.0017355313 0.0002044000 6.023219e-04
[1173,] 0.0018355404 0.0002045474 6.380868e-04
[1174,] 0.0001972843 0.0001909760 6.522255e-05
[1175,] 0.0018734222 0.0002126457 6.799233e-04
[1176,] 0.0002002074 0.0001909779 6.628002e-05
[1177,] 0.0019871053 0.0002034068 6.838016e-04
[1178,] 0.0015123627 0.0002125776 5.478357e-04
[1179,] 0.0014898305 0.0002031685 5.108510e-04
[1180,] 0.0017228430 0.0002034841 5.933147e-04
[1181,] 0.0002002655 0.0002164309 6.771889e-05
[1182,] 0.0002011184 0.0001850176 5.771345e-05
[1183,] 0.0002224082 0.0001803456 5.645898e-05
[1184,] 0.0002065728 0.0001855590 5.739820e-05
[1185,] 0.0020810092 0.0002072009 7.391894e-04
[1186,] 0.0002070157 0.0001857836 5.718006e-05
[1187,] 0.0002039330 0.0002009215 6.607560e-05
[1188,] 0.0002274389 0.0001820743 5.594645e-05
[1189,] 0.0001998599 0.0001848738 5.814062e-05
[1190,] 0.0002065948 0.0001859938 5.686066e-05
[1191,] 0.0002040690 0.0001979815 6.485161e-05
[1192,] 0.0002422469 0.0001923321 8.526302e-05
[1193,] 0.0002104081 0.0001951977 5.270441e-05
[1194,] 0.0001891792 0.0001942611 5.907072e-05
[1195,] 0.0016182960 0.0002276266 6.301500e-04
[1196,] 0.0016950036 0.0001958826 5.606016e-04
[1197,] 0.0003352938 0.0001992465 1.071323e-04
[1198,] 0.0002497389 0.0001798288 8.168715e-05
[1199,] 0.0002023963 0.0002972561 6.803536e-05
[1200,] 0.0001990061 0.0002638683 6.513101e-05
[1201,] 0.0002117217 0.0002715321 6.966692e-05
[1202,] 0.0002031983 0.0001912187 6.062488e-05
[1203,] 0.0002545604 0.0002043845 6.107283e-05
[1204,] 0.0002555229 0.0001924583 6.768849e-05
[1205,] 0.0050002220 0.0001840613 1.628930e-03
[1206,] 0.0002119133 0.0002050137 6.456801e-05
[1207,] 0.0066065262 0.0001951678 2.172652e-03
[1208,] 0.0002440968 0.0001868415 6.714104e-05
[1209,] 0.0001786190 0.0001930736 5.490594e-05
[1210,] 0.0002405506 0.0001875300 7.189151e-05
[1211,] 0.0002138697 0.0002460368 6.545546e-05
[1212,] 0.0002134208 0.0002545207 6.691480e-05
[1213,] 0.0002152017 0.0002789520 6.923421e-05
[1214,] 0.0001783016 0.0001864151 5.041000e-05
[1215,] 0.0002144191 0.0002811717 6.977938e-05
[1216,] 0.0001666432 0.0001993192 5.001416e-05
[1217,] 0.0001892182 0.0003041195 1.021074e-04
[1218,] 0.0001788161 0.0002193078 5.081030e-05
[1219,] 0.0001732593 0.0002005210 5.119094e-05
[1220,] 0.0001859836 0.0002332909 5.709608e-05
[1221,] 0.0002137929 0.0001936409 6.326716e-05
[1222,] 0.0002073824 0.0002957924 1.000261e-04
[1223,] 0.0002679127 0.0002159150 9.410939e-05
[1224,] 0.0001998487 0.0001834423 5.604795e-05
[1225,] 0.0001935425 0.0002325560 5.715267e-05
[1226,] 0.0002065763 0.0003256654 1.026884e-04
[1227,] 0.0002065155 0.0003025814 9.442053e-05
[1228,] 0.0001904240 0.0002712517 9.422031e-05
[1229,] 0.0001894025 0.0003846325 1.341639e-04
[1230,] 0.0001871158 0.0004581616 1.509388e-04
[1231,] 0.0001809497 0.0002579596 7.927373e-05
[1232,] 0.0001696822 0.0001927226 5.655168e-05
[1233,] 0.0001904824 0.0004923993 1.710055e-04
[1234,] 0.0001905358 0.0002909647 1.016156e-04
[1235,] 0.0002135185 0.0002150847 6.982994e-05
[1236,] 0.0002307833 0.0002139977 7.561503e-05
[1237,] 0.0003475316 0.0002027113 1.114809e-04
[1238,] 0.0001836384 0.0002438498 5.124455e-05
[1239,] 0.0001933755 0.0002169333 6.210033e-05
[1240,] 0.0002164054 0.0001982721 5.311758e-05
[1241,] 0.0002010758 0.0002339888 7.407381e-05
[1242,] 0.0001863584 0.0002143814 5.045179e-05
[1243,] 0.0001854982 0.0002153048 5.046420e-05
[1244,] 0.0002219075 0.0002499449 4.980600e-05
[1245,] 0.0001933170 0.0002464103 7.591521e-05
[1246,] 0.0001814732 0.0002766380 5.682610e-05
[1247,] 0.0002259497 0.0002022854 7.357252e-05
[1248,] 0.0002053681 0.0002069045 7.715267e-05
[1249,] 0.0001818920 0.0002960935 6.056245e-05
[1250,] 0.0002159922 0.0002235353 9.485318e-05
[1251,] 0.0002245204 0.0002028045 7.369937e-05
[1252,] 0.0002047021 0.0002471587 9.671646e-05
[1253,] 0.0002335912 0.0002116699 8.165825e-05
[1254,] 0.0001936214 0.0002238109 6.497172e-05
[1255,] 0.0001873516 0.0001928074 5.853447e-05
[1256,] 0.0002088566 0.0002032507 6.621358e-05
[1257,] 0.0002145031 0.0003503549 1.066548e-04
[1258,] 0.0002494311 0.0002119951 5.426111e-05
[1259,] 0.0001842780 0.0002459932 5.754666e-05
[1260,] 0.0001920046 0.0002373387 6.841065e-05
[1261,] 0.0002555266 0.0002152473 5.427378e-05
[1262,] 0.0001935016 0.0003017448 9.050357e-05
[1263,] 0.0001960017 0.0002505044 9.115753e-05
[1264,] 0.0002254535 0.0002119427 7.461401e-05
[1265,] 0.0001839608 0.0002569800 5.835122e-05
[1266,] 0.0001840694 0.0002100209 5.861095e-05
[1267,] 0.0001670834 0.0002034436 5.124834e-05
[1268,] 0.0002021841 0.0002161133 7.763672e-05
[1269,] 0.0001839104 0.0002125480 5.801388e-05
[1270,] 0.0001851123 0.0001818015 5.276786e-05
[1271,] 0.0002077903 0.0002105478 6.737325e-05
[1272,] 0.0001696586 0.0001838007 4.942304e-05
[1273,] 0.0001922243 0.0001938830 5.838983e-05
[1274,] 0.0001921479 0.0001936710 5.840846e-05
[1275,] 0.0001841310 0.0001786084 5.274479e-05
[1276,] 0.0001830943 0.0001791496 5.274373e-05
[1277,] 0.0002762784 0.0002354582 1.392180e-04
[1278,] 0.0001911588 0.0001935821 5.814898e-05
[1279,] 0.0002626927 0.0002259732 1.169938e-04
[1280,] 0.0002072523 0.0001931071 7.065138e-05
[1281,] 0.0002622990 0.0002146372 1.160701e-04
[1282,] 0.0001860230 0.0001846327 5.502993e-05
[1283,] 0.0002109063 0.0002004695 7.891263e-05
[1284,] 0.0001852093 0.0001794542 5.287491e-05
[1285,] 0.0002265004 0.0002306675 1.004238e-04
[1286,] 0.0002357364 0.0002263458 1.026865e-04
[1287,] 0.0001841885 0.0001790028 5.288490e-05
[1288,] 0.0002450263 0.0001998602 9.670120e-05
[1289,] 0.0001969504 0.0001917912 6.587354e-05
[1290,] 0.0002288277 0.0002142243 8.423603e-05
[1291,] 0.0002320174 0.0002176434 1.046994e-04
[1292,] 0.0002375533 0.0002146619 9.535364e-05
[1293,] 0.0002282333 0.0002140554 8.375391e-05
[1294,] 0.0001926384 0.0001941280 5.943802e-05
[1295,] 0.0002294279 0.0001983112 8.523035e-05
[1296,] 0.0001712493 0.0001834226 5.147446e-05
[1297,] 0.0002076786 0.0002090391 6.682141e-05
[1298,] 0.0001931754 0.0001970994 6.145461e-05
[1299,] 0.0001840576 0.0001815966 5.309388e-05
[1300,] 0.0001834172 0.0001797884 5.487749e-05
[1301,] 0.0002317542 0.0002118498 8.206730e-05
[1302,] 0.0001895298 0.0001790079 5.505682e-05
[1303,] 0.0002436877 0.0002107707 8.598059e-05
[1304,] 0.0001866830 0.0001786748 5.377885e-05
[1305,] 0.0002486949 0.0001990781 8.771988e-05
[1306,] 0.0001861861 0.0001789119 5.384571e-05
[1307,] 0.0001831736 0.0001823853 5.338496e-05
[1308,] 0.0001947317 0.0001915764 5.964422e-05
[1309,] 0.0002185607 0.0002152770 7.538741e-05
[1310,] 0.0001972263 0.0001862560 6.535951e-05
[1311,] 0.0001940880 0.0001798442 5.790580e-05
[1312,] 0.0002397566 0.0002088408 8.099336e-05
[1313,] 0.0001943589 0.0001981254 6.259877e-05
[1314,] 0.0001922229 0.0002082916 6.501302e-05
[1315,] 0.0002424466 0.0001992151 7.384810e-05
[1316,] 0.0001925323 0.0001802940 5.414852e-05
[1317,] 0.0001910181 0.0001800641 5.712723e-05
[1318,] 0.0002408229 0.0001922409 8.042775e-05
[1319,] 0.0002027341 0.0001909390 7.094665e-05
[1320,] 0.0001987444 0.0001808296 6.119434e-05
[1321,] 0.0001986939 0.0001918012 6.981095e-05
[1322,] 0.0002463963 0.0002134708 9.072040e-05
[1323,] 0.0002120503 0.0002202599 9.474675e-05
[1324,] 0.0001962067 0.0001796955 5.912453e-05
[1325,] 0.0001978943 0.0001889315 6.754599e-05
[1326,] 0.0002003505 0.0001906320 6.974371e-05
[1327,] 0.0001976153 0.0001903322 6.838575e-05
[1328,] 0.0001970068 0.0001833015 6.278339e-05
[1329,] 0.0002005094 0.0001886492 6.841160e-05
[1330,] 0.0002008698 0.0001890587 6.884618e-05
[1331,] 0.0002444886 0.0001906379 7.888443e-05
[1332,] 0.0001985230 0.0001886483 6.760252e-05
[1333,] 0.0002025665 0.0001917152 7.142412e-05
[1334,] 0.0001927228 0.0001798003 5.827314e-05
[1335,] 0.0002015210 0.0001886679 6.882405e-05
[1336,] 0.0001865327 0.0001912870 5.666258e-05
[1337,] 0.0002086361 0.0001806764 6.397712e-05
[1338,] 0.0002029475 0.0001951816 7.036713e-05
[1339,] 0.0002424565 0.0002060914 8.464936e-05
[1340,] 0.0002746042 0.0002095609 9.558242e-05
[1341,] 0.0002057519 0.0001794780 6.150165e-05
[1342,] 0.0001653766 0.0001868786 5.058281e-05
[1343,] 0.0001924288 0.0001852835 5.921580e-05
[1344,] 0.0002068438 0.0001802647 6.292360e-05
[1345,] 0.0002051192 0.0001801485 6.227826e-05
[1346,] 0.0002549466 0.0001924088 8.543786e-05
[1347,] 0.0001671305 0.0001867619 5.117787e-05
[1348,] 0.0001988580 0.0001895197 6.487653e-05
[1349,] 0.0002223962 0.0001933338 8.097728e-05
[1350,] 0.0001848556 0.0002624874 8.589156e-05
[1351,] 0.0002202631 0.0001934158 8.013817e-05
[1352,] 0.0001673538 0.0001867117 5.120648e-05
[1353,] 0.0001955913 0.0002165673 7.160933e-05
[1354,] 0.0002335559 0.0002119417 8.297326e-05
[1355,] 0.0001674276 0.0001865712 5.113461e-05
[1356,] 0.0001670445 0.0001866046 5.102745e-05
[1357,] 0.0001664671 0.0001868618 5.099471e-05
[1358,] 0.0001674004 0.0001996276 5.595678e-05
[1359,] 0.0002026712 0.0001914119 6.883678e-05
[1360,] 0.0001665527 0.0001866083 5.086720e-05
[1361,] 0.0002201797 0.0002207404 1.003555e-04
[1362,] 0.0001885532 0.0002019403 6.389423e-05
[1363,] 0.0002381252 0.0002124611 8.573413e-05
[1364,] 0.0001662216 0.0001858676 5.046154e-05
[1365,] 0.0001817607 0.0002480747 7.798437e-05
[1366,] 0.0002183949 0.0002193933 9.829696e-05
[1367,] 0.0002696940 0.0002091236 9.195615e-05
[1368,] 0.0001674484 0.0001861394 5.064805e-05
[1369,] 0.0001950394 0.0002250331 7.437391e-05
[1370,] 0.0002003845 0.0002161678 6.589254e-05
[1371,] 0.0002702968 0.0002092376 9.253772e-05
[1372,] 0.0002162644 0.0002130511 9.261522e-05
[1373,] 0.0001934522 0.0002546770 8.254171e-05
[1374,] 0.0001945529 0.0001901322 6.372888e-05
[1375,] 0.0002494737 0.0001922008 8.307097e-05
[1376,] 0.0001663073 0.0001862064 5.043180e-05
[1377,] 0.0002066918 0.0002326660 9.633054e-05
[1378,] 0.0001949085 0.0002294494 7.588545e-05
[1379,] 0.0001660599 0.0001862428 5.012640e-05
[1380,] 0.0002526696 0.0001934497 8.627223e-05
[1381,] 0.0002285436 0.0002207263 1.056739e-04
[1382,] 0.0002326750 0.0002118142 7.700187e-05
[1383,] 0.0001656471 0.0001877942 4.972668e-05
[1384,] 0.0002278612 0.0002118545 9.845844e-05
[1385,] 0.0001662238 0.0001878197 5.172141e-05
[1386,] 0.0002187455 0.0002109081 7.158714e-05
[1387,] 0.0001657851 0.0001865516 5.103692e-05
[1388,] 0.0002196116 0.0002109177 7.192638e-05
[1389,] 0.0001851048 0.0002520246 8.259915e-05
[1390,] 0.0002185643 0.0002215302 9.980619e-05
[1391,] 0.0001658272 0.0001865333 5.107456e-05
[1392,] 0.0002234924 0.0002080134 9.307737e-05
[1393,] 0.0001975627 0.0002026026 6.839261e-05
[1394,] 0.0002275492 0.0002068251 9.433967e-05
[1395,] 0.0001655502 0.0001850124 5.044621e-05
[1396,] 0.0001661159 0.0001857781 5.090348e-05
[1397,] 0.0002274534 0.0002147730 7.976072e-05
[1398,] 0.0002318559 0.0002031294 9.349086e-05
[1399,] 0.0002252412 0.0002152302 9.950146e-05
[1400,] 0.0002148715 0.0002083058 8.648181e-05
[1401,] 0.0002298775 0.0002145827 7.798490e-05
[1402,] 0.0002270585 0.0002144755 1.000117e-04
[1403,] 0.0002140616 0.0002042704 8.321538e-05
[1404,] 0.0002245627 0.0002158134 9.952541e-05
[1405,] 0.0002380283 0.0002146376 8.894981e-05
[1406,] 0.0002280248 0.0002155506 1.014013e-04
[1407,] 0.0002227759 0.0002096557 9.393416e-05
[1408,] 0.0002308902 0.0002154589 8.211283e-05
[1409,] 0.0002274474 0.0002121672 9.847131e-05
[1410,] 0.0002299531 0.0002152842 8.619699e-05
[1411,] 0.0002232693 0.0002374164 1.138970e-04
[1412,] 0.0001963641 0.0002054539 6.650709e-05
[1413,] 0.0002276573 0.0002132648 9.943387e-05
[1414,] 0.0002259797 0.0002116665 9.724528e-05
[1415,] 0.0002269359 0.0002148740 1.002438e-04
[1416,] 0.0002289243 0.0002210109 1.060982e-04
[1417,] 0.0002262845 0.0002147298 9.974787e-05
[1418,] 0.0002277190 0.0002144875 1.004080e-04
[1419,] 0.0001789285 0.0002010066 6.310839e-05
[1420,] 0.0002281652 0.0002136850 1.000483e-04
[1421,] 0.0002180625 0.0002109222 7.139434e-05
[1422,] 0.0002112231 0.0002235835 9.441007e-05
[1423,] 0.0002286998 0.0001802976 6.067171e-05
[1424,] 0.0002206665 0.0001812881 6.486767e-05
[1425,] 0.0002853581 0.0002153932 1.345117e-04
[1426,] 0.0002284252 0.0001873586 7.410701e-05
[1427,] 0.0002231260 0.0001810524 6.402015e-05
[1428,] 0.0002708462 0.0002026651 1.119832e-04
[1429,] 0.0002257577 0.0001853422 7.021273e-05
[1430,] 0.0002166050 0.0002155256 7.617062e-05
[1431,] 0.0001886511 0.0002575944 8.816007e-05
[1432,] 0.0002189720 0.0001810790 6.307004e-05
[1433,] 0.0002197760 0.0001810616 6.313829e-05
[1434,] 0.0001886954 0.0002568047 8.786767e-05
[1435,] 0.0002418131 0.0002155677 9.065468e-05
[1436,] 0.0002927839 0.0002891961 2.255457e-04
[1437,] 0.0002219233 0.0001859260 7.242017e-05
[1438,] 0.0002128695 0.0002124576 7.089149e-05
[1439,] 0.0002370219 0.0002112571 7.727292e-05
[1440,] 0.0001728580 0.0001902885 4.923807e-05
[1441,] 0.0001866698 0.0002543432 8.478184e-05
[1442,] 0.0002548644 0.0002110535 8.754825e-05
[1443,] 0.0001837964 0.0002741213 8.879272e-05
[1444,] 0.0002505117 0.0002110397 8.593962e-05
[1445,] 0.0001822423 0.0002588488 8.207276e-05
[1446,] 0.0002509352 0.0002109277 8.580161e-05
[1447,] 0.0001745150 0.0001914466 5.078702e-05
[1448,] 0.0002344876 0.0002154445 8.754594e-05
[1449,] 0.0002013805 0.0002646656 1.032767e-04
[1450,] 0.0002027311 0.0002198266 6.953883e-05
[1451,] 0.0002048811 0.0002133480 6.749915e-05
[1452,] 0.0001914988 0.0002571550 9.071077e-05
[1453,] 0.0001955073 0.0002608333 9.609783e-05
[1454,] 0.0001923430 0.0002601231 9.278137e-05
[1455,] 0.0001891462 0.0002558840 8.800593e-05
[1456,] 0.0001905555 0.0002523139 8.780978e-05
[1457,] 0.0001710483 0.0002209833 6.513073e-05
[1458,] 0.0002146736 0.0003727313 1.841156e-04
[1459,] 0.0001908416 0.0002536971 8.876220e-05
[1460,] 0.0001689493 0.0002283578 6.479589e-05
[1461,] 0.0001686273 0.0002025378 5.778276e-05
[1462,] 0.0002079936 0.0002122196 7.026860e-05
[1463,] 0.0002251365 0.0002125792 7.919278e-05
[1464,] 0.0001910802 0.0002527418 8.844686e-05
[1465,] 0.0001944356 0.0002523466 9.125526e-05
[1466,] 0.0002061173 0.0002159676 6.908835e-05
[1467,] 0.0001738952 0.0002249597 5.931369e-05
[1468,] 0.0002184994 0.0002118702 6.988874e-05
[1469,] 0.0001932660 0.0002644198 9.553697e-05
[1470,] 0.0002022714 0.0002150882 6.153122e-05
[1471,] 0.0001962226 0.0001807176 5.757823e-05
[1472,] 0.0002074280 0.0002110447 6.899039e-05
[1473,] 0.0001711984 0.0002153439 6.365785e-05
[1474,] 0.0001928398 0.0002584766 9.253187e-05
[1475,] 0.0002177896 0.0002117357 6.996607e-05
[1476,] 0.0002066633 0.0002117636 6.922616e-05
[1477,] 0.0001939855 0.0002540621 9.161712e-05
[1478,] 0.0001788523 0.0002057738 5.738689e-05
[1479,] 0.0001920566 0.0002143449 5.936206e-05
[1480,] 0.0001691426 0.0001989199 5.723972e-05
[1481,] 0.0001957014 0.0001811406 5.775936e-05
[1482,] 0.0001897030 0.0002537768 8.763514e-05
[1483,] 0.0001927971 0.0002581316 9.234104e-05
[1484,] 0.0002134265 0.0002142509 7.012258e-05
[1485,] 0.0001909543 0.0002531942 8.854101e-05
[1486,] 0.0002385649 0.0002144265 8.781417e-05
[1487,] 0.0002396508 0.0002143986 8.822796e-05
[1488,] 0.0002372754 0.0002144726 8.733619e-05
[1489,] 0.0001671856 0.0002207732 5.220177e-05
[1490,] 0.0001901598 0.0001823559 5.566656e-05
[1491,] 0.0001928114 0.0002589124 9.270229e-05
[1492,] 0.0002191831 0.0002117727 7.022719e-05
[1493,] 0.0002410272 0.0002136884 8.760744e-05
[1494,] 0.0002305901 0.0002124765 8.112292e-05
[1495,] 0.0002132083 0.0002142727 7.020923e-05
[1496,] 0.0002381233 0.0002144265 8.762479e-05
[1497,] 0.0002410426 0.0002145696 8.910387e-05
[1498,] 0.0001689545 0.0002005602 5.743532e-05
[1499,] 0.0002353915 0.0002143870 8.640085e-05
[1500,] 0.0001903895 0.0002097331 5.981993e-05
[1501,] 0.0001892710 0.0002588228 8.930513e-05
[1502,] 0.0001795906 0.0002101342 5.868086e-05
[1503,] 0.0002120676 0.0002142577 6.963773e-05
[1504,] 0.0002311881 0.0002124946 8.139000e-05
[1505,] 0.0002355854 0.0002144287 8.654365e-05
[1506,] 0.0001671672 0.0002228629 5.229983e-05
[1507,] 0.0001909002 0.0002551103 8.928553e-05
[1508,] 0.0002026366 0.0002193187 6.917288e-05
[1509,] 0.0002477800 0.0002127344 8.870603e-05
[1510,] 0.0002031009 0.0002181954 6.951634e-05
[1511,] 0.0001693413 0.0002133093 6.132876e-05
[1512,] 0.0002314941 0.0002127037 8.182691e-05
[1513,] 0.0001795663 0.0003088707 8.457491e-05
[1514,] 0.0001685734 0.0002332038 6.546486e-05
[1515,] 0.0002069208 0.0002162236 6.972460e-05
[1516,] 0.0002462025 0.0002134448 8.926509e-05
[1517,] 0.0002302022 0.0002121115 8.023405e-05
[1518,] 0.0001645595 0.0002304935 5.363079e-05
[1519,] 0.0001939885 0.0002539324 9.157122e-05
[1520,] 0.0001797451 0.0002101577 5.878211e-05
[1521,] 0.0002127376 0.0002142574 6.985657e-05
[1522,] 0.0002059817 0.0002201296 7.389427e-05
[1523,] 0.0002294631 0.0002113995 7.827813e-05
[1524,] 0.0001924128 0.0002552956 9.076135e-05
[1525,] 0.0001960241 0.0002570265 9.481714e-05
[1526,] 0.0001787024 0.0002010931 5.641931e-05
[1527,] 0.0002410278 0.0002129061 9.001660e-05
[1528,] 0.0001643129 0.0002220000 5.281083e-05
[1529,] 0.0002423839 0.0002120155 8.463590e-05
[1530,] 0.0002029642 0.0002591875 1.025726e-04
[1531,] 0.0001994430 0.0002607587 1.001129e-04
[1532,] 0.0002035170 0.0002557892 1.012824e-04
[1533,] 0.0002002896 0.0002354788 6.273794e-05
[1534,] 0.0002147433 0.0002124705 6.816512e-05
[1535,] 0.0002002496 0.0002415368 9.123548e-05
[1536,] 0.0001709617 0.0002303829 6.766271e-05
[1537,] 0.0001695106 0.0001980396 5.727181e-05
[1538,] 0.0002412381 0.0002116376 8.831621e-05
[1539,] 0.0001726264 0.0002419354 7.276252e-05
[1540,] 0.0002053165 0.0002541814 1.020055e-04
[1541,] 0.0001833253 0.0002574085 7.372951e-05
[1542,] 0.0001955750 0.0002554421 9.403968e-05
[1543,] 0.0002124214 0.0002145776 7.300728e-05
[1544,] 0.0001833071 0.0003603339 9.406034e-05
[1545,] 0.0001834578 0.0003591405 9.536422e-05
[1546,] 0.0002101080 0.0002151142 7.280250e-05
[1547,] 0.0002086176 0.0002147619 7.173427e-05
[1548,] 0.0002021035 0.0002545370 9.939536e-05
[1549,] 0.0001836063 0.0002901743 8.263776e-05
[1550,] 0.0001830695 0.0002890939 7.977841e-05
[1551,] 0.0002354774 0.0002137025 8.919482e-05
[1552,] 0.0002271760 0.0002119648 7.875113e-05
[1553,] 0.0002030447 0.0002557849 1.008839e-04
[1554,] 0.0001841617 0.0002502458 7.404451e-05
[1555,] 0.0001643669 0.0002155881 5.216126e-05
[1556,] 0.0001813154 0.0001834331 5.361002e-05
[1557,] 0.0002321136 0.0002123030 8.583698e-05
[1558,] 0.0001887799 0.0002060400 6.640925e-05
[1559,] 0.0002061422 0.0002140225 6.922097e-05
[1560,] 0.0002243195 0.0002247643 6.118107e-05
[1561,] 0.0002272887 0.0002518301 6.104854e-05
[1562,] 0.0001679952 0.0002068486 4.921306e-05
[1563,] 0.0001816430 0.0002060051 5.649329e-05
[1564,] 0.0001687627 0.0002086593 4.918449e-05
[1565,] 0.0001689118 0.0002081029 4.911434e-05
[1566,] 0.0001642160 0.0001868369 4.992794e-05
[1567,] 0.0001810417 0.0002036366 5.652632e-05
[1568,] 0.0002153975 0.0002399722 1.068629e-04
[1569,] 0.0002240003 0.0002355564 6.092918e-05
[1570,] 0.0002246117 0.0002152579 7.048028e-05
[1571,] 0.0001808477 0.0002068101 5.691702e-05
[1572,] 0.0002014218 0.0001926768 7.147187e-05
[1573,] 0.0002101898 0.0002171863 7.245144e-05
[1574,] 0.0003708042 0.0002147062 8.426252e-05
[1575,] 0.0003054735 0.0002063194 8.990282e-05
[1576,] 0.0001748345 0.0001799902 5.075242e-05
[1577,] 0.0002305746 0.0002819974 1.437623e-04
[1578,] 0.0002240166 0.0002098649 8.647021e-05
[1579,] 0.0001942211 0.0002177125 6.507692e-05
[1580,] 0.0002262496 0.0002084371 7.035355e-05
[1581,] 0.0002340228 0.0002393899 1.165074e-04
[1582,] 0.0002211989 0.0001802947 6.315625e-05
[1583,] 0.0001946929 0.0001980333 7.158645e-05
[1584,] 0.0002011792 0.0002174756 6.108829e-05
[1585,] 0.0001849267 0.0002007178 6.822969e-05
[1586,] 0.0001798962 0.0001900246 5.258885e-05
[1587,] 0.0002151127 0.0002233240 8.205328e-05
[1588,] 0.0002260641 0.0002078507 7.020818e-05
[1589,] 0.0002126407 0.0002690646 8.959786e-05
[1590,] 0.0002446055 0.0002386694 1.209793e-04
[1591,] 0.0001780522 0.0002039057 5.652370e-05
[1592,] 0.0001780337 0.0002024725 5.625788e-05
[1593,] 0.0002253195 0.0002078121 7.015467e-05
[1594,] 0.0002849853 0.0002167622 1.061005e-04
[1595,] 0.0002436540 0.0002048092 8.769265e-05
[1596,] 0.0002518101 0.0002011053 8.339219e-05
[1597,] 0.0002464385 0.0002075874 9.256961e-05
[1598,] 0.0002255016 0.0002077859 7.031803e-05
[1599,] 0.0001848534 0.0001851147 4.978585e-05
[1600,] 0.0001785911 0.0002130094 5.975818e-05
[1601,] 0.0001781917 0.0001802397 5.213724e-05
[1602,] 0.0002566942 0.0002024831 7.574327e-05
[1603,] 0.0001838709 0.0001821919 5.577496e-05
[1604,] 0.0001785515 0.0001807559 5.252968e-05
[1605,] 0.0001834586 0.0001837034 5.637824e-05
[1606,] 0.0001779827 0.0001855949 5.341339e-05
[1607,] 0.0001849680 0.0002221572 6.328680e-05
[1608,] 0.0001879578 0.0002100898 5.378372e-05
[1609,] 0.0001963508 0.0001817643 5.567873e-05
[1610,] 0.0002036417 0.0001892687 5.190535e-05
[1611,] 0.0002091703 0.0002169444 6.569579e-05
[1612,] 0.0002194658 0.0002097608 5.814929e-05
[1613,] 0.0002170372 0.0001821038 5.632462e-05
[1614,] 0.0002196920 0.0001886683 7.457360e-05
[1615,] 0.0002076920 0.0001838702 6.615580e-05
[1616,] 0.0002118807 0.0002151831 7.033988e-05
[1617,] 0.0001876320 0.0001821382 5.735940e-05
[1618,] 0.0002019794 0.0001830177 6.344710e-05
[1619,] 0.0001906706 0.0001810957 5.767348e-05
[1620,] 0.0002023072 0.0001821517 6.271392e-05
[1621,] 0.0001881589 0.0001836954 5.851343e-05
[1622,] 0.0001944152 0.0001896775 6.527695e-05
[1623,] 0.0002010681 0.0001835420 6.359982e-05
[1624,] 0.0002116207 0.0002152086 7.033867e-05
[1625,] 0.0002115496 0.0002152076 7.030980e-05
[1626,] 0.0002020116 0.0001845283 6.474371e-05
[1627,] 0.0001840550 0.0002119112 6.705838e-05
[1628,] 0.0002154924 0.0002378155 7.187873e-05
[1629,] 0.0001871842 0.0001838091 5.818724e-05
[1630,] 0.0002351878 0.0002057466 8.156836e-05
[1631,] 0.0002028128 0.0001838756 6.448962e-05
[1632,] 0.0002079547 0.0001950845 6.186073e-05
[1633,] 0.0001952219 0.0001889051 6.514771e-05
[1634,] 0.0002115767 0.0002054877 7.521314e-05
[1635,] 0.0001941097 0.0001912004 5.833143e-05
[1636,] 0.0001852899 0.0001879772 5.944212e-05
[1637,] 0.0001708705 0.0001834524 5.246432e-05
[1638,] 0.0001903151 0.0001825961 5.864639e-05
[1639,] 0.0002118698 0.0002152156 7.043556e-05
[1640,] 0.0001886001 0.0001821676 5.773148e-05
[1641,] 0.0002117639 0.0002152022 7.038443e-05
[1642,] 0.0001905027 0.0001893763 6.265171e-05
[1643,] 0.0002121609 0.0002152143 7.053819e-05
[1644,] 0.0002116015 0.0002152144 7.033442e-05
[1645,] 0.0002126704 0.0002152331 7.078909e-05
[1646,] 0.0002094942 0.0002123373 8.131707e-05
[1647,] 0.0002116751 0.0002151523 7.017154e-05
[1648,] 0.0002114333 0.0002151446 7.005426e-05
[1649,] 0.0002121026 0.0002152767 7.066466e-05
[1650,] 0.0001908168 0.0001870026 6.150475e-05
[1651,] 0.0002117645 0.0002152159 7.039798e-05
[1652,] 0.0002028249 0.0001907465 6.963085e-05
[1653,] 0.0002463141 0.0002217298 1.155163e-04
[1654,] 0.0002437849 0.0002233563 1.152753e-04
[1655,] 0.0002092000 0.0002121129 7.172552e-05
[1656,] 0.0002881031 0.0001785795 7.646904e-05
[1657,] 0.0002094451 0.0002024468 6.719513e-05
[1658,] 0.0002343921 0.0002272867 4.959112e-05
[1659,] 0.0002087376 0.0002020723 6.664870e-05
[1660,] 0.0002064788 0.0002169203 4.929462e-05
[1661,] 0.0002159084 0.0002287638 7.008625e-05
[1662,] 0.0002084482 0.0002045772 6.770552e-05
[1663,] 0.0002224454 0.0001943954 7.679273e-05
[1664,] 0.0002288796 0.0002206132 4.969765e-05
[1665,] 0.0002308202 0.0001913611 8.008725e-05
[1666,] 0.0002450873 0.0002119688 5.621437e-05
[1667,] 0.0002084903 0.0002059588 6.844176e-05
[1668,] 0.0002077806 0.0002100427 7.045525e-05
[1669,] 0.0002295215 0.0002247008 4.950644e-05
[1670,] 0.0002260271 0.0002240984 4.938753e-05
[1671,] 0.0002308596 0.0002275891 4.942774e-05
[1672,] 0.0003909640 0.0002014433 8.937054e-05
[1673,] 0.0002089157 0.0002140731 7.017518e-05
[1674,] 0.0002008115 0.0002212096 4.911461e-05
[1675,] 0.0002974592 0.0002037484 1.042842e-04
[1676,] 0.0002235740 0.0002036276 5.552853e-05
[1677,] 0.0007156476 0.0001961352 9.577998e-05
[1678,] 0.0003851241 0.0002060112 7.643173e-05
[1679,] 0.0001976239 0.0002139688 6.492706e-05
[1680,] 0.0001987176 0.0002139420 6.530046e-05
[1681,] 0.0002043491 0.0001904645 6.131235e-05
[1682,] 0.0001793328 0.0001887085 4.983059e-05
[1683,] 0.0002114618 0.0001828392 6.314495e-05
[1684,] 0.0002090701 0.0002084657 6.993281e-05
[1685,] 0.0002085417 0.0001836968 6.391381e-05
[1686,] 0.0003232402 0.0002105019 8.266584e-05
[1687,] 0.0002548935 0.0001918524 7.757107e-05
[1688,] 0.0003948120 0.0002031290 7.999541e-05
[1689,] 0.0003811204 0.0002081640 7.454728e-05
[1690,] 0.0002393560 0.0002007444 8.277941e-05
[1691,] 0.0003180655 0.0002099399 7.759763e-05
[1692,] 0.0003173912 0.0002103794 8.163243e-05
[1693,] 0.0002095062 0.0001835290 6.392301e-05
[1694,] 0.0001979588 0.0002120202 6.343150e-05
[1695,] 0.0002063970 0.0001829822 6.207933e-05
[1696,] 0.0003755717 0.0002013438 7.895997e-05
[1697,] 0.0002186395 0.0002174232 5.677615e-05
[1698,] 0.0003906587 0.0002053184 7.788805e-05
[1699,] 0.0002087742 0.0001833015 6.330343e-05
[1700,] 0.0003818490 0.0002023793 7.889944e-05
[1701,] 0.0001938821 0.0001880680 5.657620e-05
[1702,] 0.0001636544 0.0002085949 5.304346e-05
[1703,] 0.0001636176 0.0002085549 5.348862e-05
[1704,] 0.0004642045 0.0001857827 1.456195e-04
[1705,] 0.0001636416 0.0002039832 5.292368e-05
[1706,] 0.0003096125 0.0002098947 8.075244e-05
[1707,] 0.0002116064 0.0002011682 6.364417e-05
[1708,] 0.0001909290 0.0001780819 5.435401e-05
[1709,] 0.0001915003 0.0001780982 5.431733e-05
[1710,] 0.0002077622 0.0002175072 6.534973e-05
[1711,] 0.0001934891 0.0001780799 5.484395e-05
[1712,] 0.0001931239 0.0001781137 5.456131e-05
[1713,] 0.0001922822 0.0001780901 5.448818e-05
[1714,] 0.0001936846 0.0001780894 5.480491e-05
[1715,] 0.0001915242 0.0001780824 5.448380e-05
[1716,] 0.0001907648 0.0001781379 5.394019e-05
[1717,] 0.0001928088 0.0001785259 5.663115e-05
[1718,] 0.0003123354 0.0002071672 8.499999e-05
[1719,] 0.0002719790 0.0002124175 8.984214e-05
[1720,] 0.0001901559 0.0001783314 5.553838e-05
[1721,] 0.0001919895 0.0001781781 5.552522e-05
[1722,] 0.0002751127 0.0001850665 7.334806e-05
[1723,] 0.0001904763 0.0001782586 5.541933e-05
[1724,] 0.0001916387 0.0001781977 5.552976e-05
[1725,] 0.0001913104 0.0001781986 5.545327e-05
[1726,] 0.0002339192 0.0001999042 7.957949e-05
[1727,] 0.0002328251 0.0001996175 7.880291e-05
[1728,] 0.0001984522 0.0002155287 6.732941e-05
[1729,] 0.0001958962 0.0002133362 6.490591e-05
[1730,] 0.0003030556 0.0002068790 8.358242e-05
[1731,] 0.0001892309 0.0001781814 5.488224e-05
[1732,] 0.0002085731 0.0002010530 6.580383e-05
[1733,] 0.0003046100 0.0002066415 8.440972e-05
[1734,] 0.0002090381 0.0002077609 6.978968e-05
[1735,] 0.0003062032 0.0002066435 8.477181e-05
[1736,] 0.0001931519 0.0001780809 5.518410e-05
[1737,] 0.0001929606 0.0001780749 5.510480e-05
[1738,] 0.0001928754 0.0001780819 5.497197e-05
[1739,] 0.0002033973 0.0001816918 6.354851e-05
[1740,] 0.0002088661 0.0002218847 6.460829e-05
[1741,] 0.0003132129 0.0001966602 6.084005e-05
[1742,] 0.0002476608 0.0001973936 8.448411e-05
[1743,] 0.0003255365 0.0002066694 8.929973e-05
[1744,] 0.0002087245 0.0001811457 6.450560e-05
[1745,] 0.0002019650 0.0001816853 6.308946e-05
[1746,] 0.0002038593 0.0001819482 6.396232e-05
[1747,] 0.0002023150 0.0001821812 6.371476e-05
[1748,] 0.0002076883 0.0001808731 6.386001e-05
[1749,] 0.0002102498 0.0002063555 6.933363e-05
[1750,] 0.0002039969 0.0001815541 6.358175e-05
[1751,] 0.0002033092 0.0001816888 6.351695e-05
[1752,] 0.0002111502 0.0002152693 6.916335e-05
[1753,] 0.0002512338 0.0001912246 7.519167e-05
[1754,] 0.0003120953 0.0001948107 6.147800e-05
[1755,] 0.0001929342 0.0002148846 6.405766e-05
[1756,] 0.0002051584 0.0001818814 6.431034e-05
[1757,] 0.0002028198 0.0001800280 6.132864e-05
[1758,] 0.0002061356 0.0001818765 6.460636e-05
[1759,] 0.0002050755 0.0001813846 6.371923e-05
[1760,] 0.0002073662 0.0001808874 6.379546e-05
[1761,] 0.0003397041 0.0002099356 8.687815e-05
[1762,] 0.0002019571 0.0001818160 6.323763e-05
[1763,] 0.0002055840 0.0001815371 6.405077e-05
[1764,] 0.0002053688 0.0001800976 6.215544e-05
[1765,] 0.0003113346 0.0001958953 6.094139e-05
[1766,] 0.0004074733 0.0001881946 1.051612e-04
[1767,] 0.0002051155 0.0001813447 6.368500e-05
[1768,] 0.0002044519 0.0001808872 6.293560e-05
[1769,] 0.0002043094 0.0001798826 6.153340e-05
[1770,] 0.0002074242 0.0002164773 6.562120e-05
[1771,] 0.0002024380 0.0001816942 6.323235e-05
[1772,] 0.0003348538 0.0002067081 9.129177e-05
[1773,] 0.0002052298 0.0001801941 6.225462e-05
[1774,] 0.0003325226 0.0002069877 9.004204e-05
[1775,] 0.0002036397 0.0001802692 6.190487e-05
[1776,] 0.0002042832 0.0001823194 6.451031e-05
[1777,] 0.0002042244 0.0001820170 6.416032e-05
[1778,] 0.0003003791 0.0001947510 6.030040e-05
[1779,] 0.0001889471 0.0001865827 6.250885e-05
[1780,] 0.0002983768 0.0001973707 5.908775e-05
[1781,] 0.0002967712 0.0001981792 5.866198e-05
[1782,] 0.0003005246 0.0001960334 5.979313e-05
[1783,] 0.0002922223 0.0001961057 5.890984e-05
[1784,] 0.0002940724 0.0001953875 5.936811e-05
[1785,] 0.0003048810 0.0001953655 6.047662e-05
[1786,] 0.0002044115 0.0001905214 6.140063e-05
[1787,] 0.0003028453 0.0001952347 6.031697e-05
[1788,] 0.0003026965 0.0001987968 5.899423e-05
[1789,] 0.0003037136 0.0001964532 5.992266e-05
[1790,] 0.0003002780 0.0001934690 6.080533e-05
[1791,] 0.0002083530 0.0001930894 6.477365e-05
[1792,] 0.0002192997 0.0001981556 5.636496e-05
[1793,] 0.0002851333 0.0001801188 7.359929e-05
[1794,] 0.0002012945 0.0002184233 6.449347e-05
[1795,] 0.0002855242 0.0001800115 7.518826e-05
[1796,] 0.0003222309 0.0002104945 1.176646e-04
[1797,] 0.0001933718 0.0002146663 6.415968e-05
[1798,] 0.0004009926 0.0002114414 8.988000e-05
[1799,] 0.0003256527 0.0002058486 9.163447e-05
[1800,] 0.0001930206 0.0002147897 6.404830e-05
[1801,] 0.0003011242 0.0001800425 7.740544e-05
[1802,] 0.0002954046 0.0001800383 7.795936e-05
[1803,] 0.0002944067 0.0001800123 7.706751e-05
[1804,] 0.0001962038 0.0002344686 7.529704e-05
[1805,] 0.0003786357 0.0001933914 1.161044e-04
[1806,] 0.0002909945 0.0001798188 8.043664e-05
[1807,] 0.0003064245 0.0001801431 7.742199e-05
[1808,] 0.0002006736 0.0002185016 6.447913e-05
[1809,] 0.0002010467 0.0002184828 6.449386e-05
[1810,] 0.0003462863 0.0001800632 8.689873e-05
[1811,] 0.0003228278 0.0001876978 8.482650e-05
[1812,] 0.0003407322 0.0001802709 8.683880e-05
[1813,] 0.0002069099 0.0001995315 5.991200e-05
[1814,] 0.0002100378 0.0002080525 7.050243e-05
[1815,] 0.0003432887 0.0001802570 9.074432e-05
[1816,] 0.0003235189 0.0001883128 8.175767e-05
[1817,] 0.0003324024 0.0001814721 9.689354e-05
[1818,] 0.0003420592 0.0001815733 9.976429e-05
[1819,] 0.0003285628 0.0001814402 9.581606e-05
[1820,] 0.0001956220 0.0002138409 6.467543e-05
[1821,] 0.0003631071 0.0001797674 9.586686e-05
[1822,] 0.0003317610 0.0001801631 9.139359e-05
[1823,] 0.0003475259 0.0001795158 8.996948e-05
[1824,] 0.0003890590 0.0002058682 1.225081e-04
[1825,] 0.0004377444 0.0002026664 1.738002e-04
[1826,] 0.0003522228 0.0001804686 9.756634e-05
[1827,] 0.0001955141 0.0002140652 6.458009e-05
[1828,] 0.0001883910 0.0001897689 5.731479e-05
[1829,] 0.0002009119 0.0001986198 5.493381e-05
[1830,] 0.0002075997 0.0002119757 6.810954e-05
[1831,] 0.0003752953 0.0001805872 1.038740e-04
[1832,] 0.0003808203 0.0001956717 1.323640e-04
[1833,] 0.0003683561 0.0001815212 1.062447e-04
[1834,] 0.0002092183 0.0002128872 6.730856e-05
[1835,] 0.0004794418 0.0001898588 1.367682e-04
[1836,] 0.0002144491 0.0001939090 6.670363e-05
[1837,] 0.0002127810 0.0001868307 5.922997e-05
[1838,] 0.0001954750 0.0002162911 6.477356e-05
[1839,] 0.0005411221 0.0001903981 1.915567e-04
[1840,] 0.0006243853 0.0001793713 1.591092e-04
[1841,] 0.0002141736 0.0002010765 7.095847e-05
[1842,] 0.0003159351 0.0002029010 6.404148e-05
[1843,] 0.0001782487 0.0001904014 4.840517e-05
[1844,] 0.0004193442 0.0002218509 2.233652e-04
[1845,] 0.0003100218 0.0002048298 1.149703e-04
[1846,] 0.0002735323 0.0002361402 5.282001e-05
[1847,] 0.0003259259 0.0002081354 1.295494e-04
[1848,] 0.0002084193 0.0002074695 6.314151e-05
[1849,] 0.0003301844 0.0002180599 6.886300e-05
[1850,] 0.0005427393 0.0001899602 1.153291e-04
[1851,] 0.0003510823 0.0002234444 5.975825e-05
[1852,] 0.0004163922 0.0002107112 1.209512e-04
[1853,] 0.0002667643 0.0001950724 7.359683e-05
[1854,] 0.0003361485 0.0002180893 5.980253e-05
[1855,] 0.0004887965 0.0002153314 7.982540e-05
[1856,] 0.0001990927 0.0002024934 6.304513e-05
[1857,] 0.0002729362 0.0001896835 7.383672e-05
[1858,] 0.0001953369 0.0001855421 5.529109e-05
[1859,] 0.0001937386 0.0001942652 5.510531e-05
[1860,] 0.0001993195 0.0001895440 5.566928e-05
[1861,] 0.0002140792 0.0002011124 6.582746e-05
[1862,] 0.0003773986 0.0001926649 9.813237e-05
[1863,] 0.0001748617 0.0001952125 5.911009e-05
[1864,] 0.0001800989 0.0001862548 4.899794e-05
[1865,] 0.0005193233 0.0001959072 1.074780e-04
[1866,] 0.0003162270 0.0002036180 1.057821e-04
[1867,] 0.0004454391 0.0001969997 1.177634e-04
[1868,] 0.0002743675 0.0001785999 7.140043e-05
[1869,] 0.0002936555 0.0001783783 7.430588e-05
[1870,] 0.0002086753 0.0002004963 6.455972e-05
[1871,] 0.0005038966 0.0002068420 2.248701e-04
[1872,] 0.0023223868 0.0001796934 4.604060e-04
[1873,] 0.0002084116 0.0002051510 6.584734e-05
[1874,] 0.0002133963 0.0002065208 6.951680e-05
[1875,] 0.0001634443 0.0002162984 5.528725e-05
[1876,] 0.0001633786 0.0002099913 5.331794e-05
[1877,] 0.0001888247 0.0001988077 6.172460e-05
[1878,] 0.0001902562 0.0002027548 6.115092e-05
[1879,] 0.0003670896 0.0002084680 9.430522e-05
[1880,] 0.0001692270 0.0001959875 5.375338e-05
[1881,] 0.0002814149 0.0002013300 7.549693e-05
[1882,] 0.0002111853 0.0002062802 6.595482e-05
[1883,] 0.0005220841 0.0002030367 8.573971e-05
[1884,] 0.0002710021 0.0002071325 6.921185e-05
[1885,] 0.0002020523 0.0002009924 6.842582e-05
[1886,] 0.0005151751 0.0002015148 8.639527e-05
[1887,] 0.0002117320 0.0002049728 6.597812e-05
[1888,] 0.0001730819 0.0002002171 5.756850e-05
[1889,] 0.0002374564 0.0002044691 6.592078e-05
[1890,] 0.0002921052 0.0002015099 7.728215e-05
[1891,] 0.0001780458 0.0002056040 6.264607e-05
[1892,] 0.0002117946 0.0002028290 6.694595e-05
[1893,] 0.0002511491 0.0002308124 6.502689e-05
[1894,] 0.0001784274 0.0001985645 5.858716e-05
[1895,] 0.0002788959 0.0001918792 5.832771e-05
[1896,] 0.0002584433 0.0002128644 7.987511e-05
[1897,] 0.0002104769 0.0001971951 6.380987e-05
[1898,] 0.0003175303 0.0002307174 6.866393e-05
[1899,] 0.0002532858 0.0002199482 1.024626e-04
[1900,] 0.0002116026 0.0002036338 6.715606e-05
[1901,] 0.0002020105 0.0002154046 6.684507e-05
[1902,] 0.0002726097 0.0002292450 6.479898e-05
[1903,] 0.0002134941 0.0002045272 6.695616e-05
[1904,] 0.0002134680 0.0002010232 6.593634e-05
[1905,] 0.0002028675 0.0002066475 6.737349e-05
[1906,] 0.0002645767 0.0001922960 6.873982e-05
[1907,] 0.0002027712 0.0001953005 6.230902e-05
[1908,] 0.0002116943 0.0001947018 6.519119e-05
[1909,] 0.0002028441 0.0001982138 6.315157e-05
[1910,] 0.0002196256 0.0001808859 5.796208e-05
[1911,] 0.0002399256 0.0002104100 6.158049e-05
[1912,] 0.0002095174 0.0001956300 6.307463e-05
[1913,] 0.0001701443 0.0002046312 5.785435e-05
[1914,] 0.0001699581 0.0002055104 5.807372e-05
[1915,] 0.0001995385 0.0001838832 5.252379e-05
[1916,] 0.0002539461 0.0002169942 6.994913e-05
[1917,] 0.0002415021 0.0002175870 6.620626e-05
[1918,] 0.0002290805 0.0002013400 7.709792e-05
[1919,] 0.0002037035 0.0002232246 5.515999e-05
[1920,] 0.0002580428 0.0002255496 1.134303e-04
[1921,] 0.0002024331 0.0001965892 6.208410e-05
[1922,] 0.0002094464 0.0001950673 6.313578e-05
[1923,] 0.0002054033 0.0002248643 8.722354e-05
[1924,] 0.0002229517 0.0002459228 5.984540e-05
[1925,] 0.0002102433 0.0002140048 6.911616e-05
[1926,] 0.0003192475 0.0002047466 1.013062e-04
[1927,] 0.0001896949 0.0002656252 9.633045e-05
[1928,] 0.0001774889 0.0002120155 6.196182e-05
[1929,] 0.0002117092 0.0002214863 7.501403e-05
[1930,] 0.0002561932 0.0002186070 6.037919e-05
[1931,] 0.0002231902 0.0003192683 6.292447e-05
[1932,] 0.0001797634 0.0002378838 7.474724e-05
[1933,] 0.0002113905 0.0002078968 5.034673e-05
[1934,] 0.0002315221 0.0002085976 6.154250e-05
[1935,] 0.0002529497 0.0002034310 9.803303e-05
[1936,] 0.0002436598 0.0001947311 6.806931e-05
[1937,] 0.0002564467 0.0002077310 6.396121e-05
```
