## Supplementary material for "Characterization of shared and ancestry-specific signals driving complex traits using multi-ancestry fine-mapping": s1_data.bim

```
9	chr9:69923182:G:T	0	69923182	T	G
9	chr9:69923249:G:A	0	69923249	A	G
9	chr9:69924313:T:C	0	69924313	C	T
9	chr9:69924324:C:T	0	69924324	T	C
9	chr9:69924346:C:G	0	69924346	G	C
9	chr9:69925411:C:T	0	69925411	T	C
9	chr9:69925838:T:C	0	69925838	C	T
9	chr9:69926972:G:T	0	69926972	T	G
9	chr9:69927029:G:A	0	69927029	A	G
9	chr9:69927759:A:T	0	69927759	T	A
9	chr9:69928314:G:C	0	69928314	C	G
9	chr9:69928548:G:A	0	69928548	A	G
9	chr9:69928829:T:G	0	69928829	G	T
9	chr9:69929306:C:T	0	69929306	T	C
9	chr9:69930261:T:C	0	69930261	C	T
9	chr9:69930651:C:A	0	69930651	A	C
9	chr9:69930869:A:G	0	69930869	G	A
9	chr9:69931564:T:G	0	69931564	G	T
9	chr9:69931838:C:A	0	69931838	A	C
9	chr9:69932569:G:A	0	69932569	A	G
9	chr9:69933165:A:G	0	69933165	G	A
9	chr9:69933857:TAAGG:T	0	69933857	T	TAAGG
9	chr9:69934392:A:G	0	69934392	G	A
9	chr9:69934832:A:G	0	69934832	G	A
9	chr9:69937491:G:A	0	69937491	A	G
9	chr9:69938115:C:G	0	69938115	G	C
9	chr9:69939073:C:A	0	69939073	A	C
9	chr9:69940454:A:G	0	69940454	G	A
9	chr9:69940665:T:G	0	69940665	G	T
9	chr9:69941048:G:A	0	69941048	A	G
9	chr9:69941835:C:T	0	69941835	T	C
9	chr9:69941921:G:A	0	69941921	A	G
9	chr9:69943182:T:C	0	69943182	C	T
9	chr9:69943725:C:T	0	69943725	T	C
9	chr9:69944651:C:A	0	69944651	A	C
9	chr9:69944988:T:C	0	69944988	C	T
9	chr9:69945710:T:G	0	69945710	G	T
9	chr9:69945830:C:T	0	69945830	T	C
9	chr9:69945955:G:A	0	69945955	A	G
9	chr9:69946790:G:A	0	69946790	A	G
9	chr9:69947099:C:T	0	69947099	T	C
9	chr9:69947203:A:T	0	69947203	T	A
9	chr9:69947297:A:G	0	69947297	G	A
9	chr9:69947457:T:C	0	69947457	C	T
9	chr9:69947833:T:C	0	69947833	C	T
9	chr9:69947863:G:A	0	69947863	A	G
9	chr9:69948023:T:C	0	69948023	C	T
9	chr9:69948674:CTT:C	0	69948674	C	CTT
9	chr9:69948782:A:G	0	69948782	G	A
9	chr9:69950270:G:A	0	69950270	A	G
9	chr9:69950305:G:A	0	69950305	A	G
9	chr9:69950353:C:T	0	69950353	T	C
9	chr9:69950515:T:C	0	69950515	C	T
9	chr9:69950883:T:C	0	69950883	C	T
9	chr9:69951106:G:A	0	69951106	A	G
9	chr9:69951302:A:G	0	69951302	G	A
9	chr9:69951820:T:C	0	69951820	C	T
9	chr9:69952523:C:T	0	69952523	T	C
9	chr9:69953271:T:A	0	69953271	A	T
9	chr9:69953531:CT:C	0	69953531	C	CT
9	chr9:69953535:A:C	0	69953535	C	A
9	chr9:69954046:C:T	0	69954046	T	C
9	chr9:69954372:T:C	0	69954372	C	T
9	chr9:69954494:C:T	0	69954494	T	C
9	chr9:69955308:T:C	0	69955308	C	T
9	chr9:69955504:C:A	0	69955504	A	C
9	chr9:69955515:C:A	0	69955515	A	C
9	chr9:69956144:C:T	0	69956144	T	C
9	chr9:69956176:G:A	0	69956176	A	G
9	chr9:69956769:C:A	0	69956769	A	C
9	chr9:69957100:T:TA	0	69957100	TA	T
9	chr9:69957129:C:T	0	69957129	T	C
9	chr9:69957568:C:T	0	69957568	T	C
9	chr9:69957787:C:T	0	69957787	T	C
9	chr9:69958997:G:A	0	69958997	A	G
9	chr9:69959102:G:A	0	69959102	A	G
9	chr9:69959607:C:T	0	69959607	T	C
9	chr9:69959811:C:A	0	69959811	A	C
9	chr9:69959822:G:A	0	69959822	A	G
9	chr9:69960845:T:C	0	69960845	C	T
9	chr9:69961217:T:C	0	69961217	C	T
9	chr9:69961350:C:T	0	69961350	T	C
9	chr9:69961464:A:G	0	69961464	G	A
9	chr9:69961694:G:A	0	69961694	A	G
9	chr9:69962420:A:G	0	69962420	G	A
9	chr9:69962667:T:A	0	69962667	A	T
9	chr9:69962878:C:G	0	69962878	G	C
9	chr9:69962941:A:G	0	69962941	G	A
9	chr9:69964394:G:A	0	69964394	A	G
9	chr9:69965414:G:A	0	69965414	A	G
9	chr9:69965863:C:T	0	69965863	T	C
9	chr9:69966662:T:C	0	69966662	C	T
9	chr9:69967908:A:G	0	69967908	G	A
9	chr9:69968324:C:T	0	69968324	T	C
9	chr9:69969859:C:T	0	69969859	T	C
9	chr9:69970194:G:A	0	69970194	A	G
9	chr9:69971459:A:G	0	69971459	G	A
9	chr9:69971590:G:A	0	69971590	A	G
9	chr9:69971799:A:G	0	69971799	G	A
9	chr9:69973281:T:A	0	69973281	A	T
9	chr9:69973780:G:A	0	69973780	A	G
9	chr9:69975175:G:A	0	69975175	A	G
9	chr9:69975534:T:G	0	69975534	G	T
9	chr9:69976139:A:G	0	69976139	G	A
9	chr9:69976413:G:A	0	69976413	A	G
9	chr9:69976428:T:G	0	69976428	G	T
9	chr9:69976609:A:G	0	69976609	G	A
9	chr9:69976649:T:C	0	69976649	C	T
9	chr9:69977388:C:A	0	69977388	A	C
9	chr9:69978089:TAC:T	0	69978089	T	TAC
9	chr9:69980065:G:T	0	69980065	T	G
9	chr9:69980085:A:G	0	69980085	G	A
9	chr9:69981542:T:C	0	69981542	C	T
9	chr9:69982186:TTAA:T	0	69982186	T	TTAA
9	chr9:69982192:G:C	0	69982192	C	G
9	chr9:69982193:TTTTA:T	0	69982193	T	TTTTA
9	chr9:69982454:G:A	0	69982454	A	G
9	chr9:69982649:G:A	0	69982649	A	G
9	chr9:69982983:G:A	0	69982983	A	G
9	chr9:69983590:T:C	0	69983590	C	T
9	chr9:69983686:C:A	0	69983686	A	C
9	chr9:69984487:A:G	0	69984487	G	A
9	chr9:69984665:G:T	0	69984665	T	G
9	chr9:69984689:A:T	0	69984689	T	A
9	chr9:69985211:A:G	0	69985211	G	A
9	chr9:69985217:A:G	0	69985217	G	A
9	chr9:69985676:T:G	0	69985676	G	T
9	chr9:69987071:C:T	0	69987071	T	C
9	chr9:69987357:G:A	0	69987357	A	G
9	chr9:69987411:G:A	0	69987411	A	G
9	chr9:69988050:A:G	0	69988050	G	A
9	chr9:69990346:C:T	0	69990346	T	C
9	chr9:69990537:T:G	0	69990537	G	T
9	chr9:69990538:C:T	0	69990538	T	C
9	chr9:69990658:C:A	0	69990658	A	C
9	chr9:69990663:C:A	0	69990663	A	C
9	chr9:69991146:G:A	0	69991146	A	G
9	chr9:69992050:G:A	0	69992050	A	G
9	chr9:69992432:A:T	0	69992432	T	A
9	chr9:69993103:C:T	0	69993103	T	C
9	chr9:69993242:C:T	0	69993242	T	C
9	chr9:69993589:T:C	0	69993589	C	T
9	chr9:69994616:T:C	0	69994616	C	T
9	chr9:69994657:G:A	0	69994657	A	G
9	chr9:69994749:T:A	0	69994749	A	T
9	chr9:69994850:TG:T	0	69994850	T	TG
9	chr9:69995040:A:G	0	69995040	G	A
9	chr9:69996305:CT:C	0	69996305	C	CT
9	chr9:69996764:G:T	0	69996764	T	G
9	chr9:69999276:G:C	0	69999276	C	G
9	chr9:70000953:A:G	0	70000953	G	A
9	chr9:70001068:G:A	0	70001068	A	G
9	chr9:70001932:T:C	0	70001932	C	T
9	chr9:70002149:C:A	0	70002149	A	C
9	chr9:70002583:T:C	0	70002583	C	T
9	chr9:70003007:A:T	0	70003007	T	A
9	chr9:70003286:C:G	0	70003286	G	C
9	chr9:70003511:A:G	0	70003511	G	A
9	chr9:70004157:G:A	0	70004157	A	G
9	chr9:70005597:G:T	0	70005597	T	G
9	chr9:70007675:C:T	0	70007675	T	C
9	chr9:70008196:A:G	0	70008196	G	A
9	chr9:70009278:T:C	0	70009278	C	T
9	chr9:70009879:T:C	0	70009879	C	T
9	chr9:70009906:T:C	0	70009906	C	T
9	chr9:70010212:G:C	0	70010212	C	G
9	chr9:70010320:C:A	0	70010320	A	C
9	chr9:70012506:A:G	0	70012506	G	A
9	chr9:70013313:T:C	0	70013313	C	T
9	chr9:70013601:T:C	0	70013601	C	T
9	chr9:70014746:C:T	0	70014746	T	C
9	chr9:70015022:C:T	0	70015022	T	C
9	chr9:70015875:C:G	0	70015875	G	C
9	chr9:70015963:A:C	0	70015963	C	A
9	chr9:70017733:T:C	0	70017733	C	T
9	chr9:70017880:T:C	0	70017880	C	T
9	chr9:70018336:C:A	0	70018336	A	C
9	chr9:70018603:T:A	0	70018603	A	T
9	chr9:70018672:A:G	0	70018672	G	A
9	chr9:70019256:A:G	0	70019256	G	A
9	chr9:70019577:T:C	0	70019577	C	T
9	chr9:70021041:C:T	0	70021041	T	C
9	chr9:70022203:C:A	0	70022203	A	C
9	chr9:70022788:G:A	0	70022788	A	G
9	chr9:70023397:C:CA	0	70023397	CA	C
9	chr9:70023879:A:G	0	70023879	G	A
9	chr9:70024202:A:T	0	70024202	T	A
9	chr9:70024726:A:C	0	70024726	C	A
9	chr9:70024737:T:C	0	70024737	C	T
9	chr9:70024796:T:C	0	70024796	C	T
9	chr9:70024997:G:A	0	70024997	A	G
9	chr9:70025292:A:G	0	70025292	G	A
9	chr9:70025406:C:T	0	70025406	T	C
9	chr9:70025496:C:T	0	70025496	T	C
9	chr9:70025541:A:G	0	70025541	G	A
9	chr9:70026053:C:T	0	70026053	T	C
9	chr9:70026086:C:G	0	70026086	G	C
9	chr9:70028387:T:C	0	70028387	C	T
9	chr9:70028745:C:T	0	70028745	T	C
9	chr9:70029031:T:C	0	70029031	C	T
9	chr9:70030155:CT:C	0	70030155	C	CT
9	chr9:70031235:T:A	0	70031235	A	T
9	chr9:70031425:G:A	0	70031425	A	G
9	chr9:70032723:G:A	0	70032723	A	G
9	chr9:70032954:T:A	0	70032954	A	T
9	chr9:70033490:T:TAA	0	70033490	TAA	T
9	chr9:70033666:A:G	0	70033666	G	A
9	chr9:70033749:C:T	0	70033749	T	C
9	chr9:70034081:T:C	0	70034081	C	T
9	chr9:70034091:A:T	0	70034091	T	A
9	chr9:70034294:G:C	0	70034294	C	G
9	chr9:70034504:T:TA	0	70034504	TA	T
9	chr9:70035459:T:A	0	70035459	A	T
9	chr9:70035800:C:T	0	70035800	T	C
9	chr9:70041175:A:G	0	70041175	G	A
9	chr9:70043364:C:A	0	70043364	A	C
9	chr9:70043987:C:T	0	70043987	T	C
9	chr9:70046185:T:C	0	70046185	C	T
9	chr9:70047773:C:T	0	70047773	T	C
9	chr9:70048061:A:AG	0	70048061	AG	A
9	chr9:70048069:C:G	0	70048069	G	C
9	chr9:70048598:C:T	0	70048598	T	C
9	chr9:70048756:G:A	0	70048756	A	G
9	chr9:70048909:G:A	0	70048909	A	G
9	chr9:70049034:A:G	0	70049034	G	A
9	chr9:70050233:G:GA	0	70050233	GA	G
9	chr9:70050313:A:G	0	70050313	G	A
9	chr9:70051658:G:C	0	70051658	C	G
9	chr9:70051730:T:C	0	70051730	C	T
9	chr9:70053297:G:A	0	70053297	A	G
9	chr9:70053952:T:C	0	70053952	C	T
9	chr9:70054645:A:G	0	70054645	G	A
9	chr9:70054724:G:A	0	70054724	A	G
9	chr9:70054764:G:A	0	70054764	A	G
9	chr9:70055413:G:A	0	70055413	A	G
9	chr9:70056143:A:G	0	70056143	G	A
9	chr9:70056734:T:G	0	70056734	G	T
9	chr9:70056767:G:A	0	70056767	A	G
9	chr9:70057110:T:C	0	70057110	C	T
9	chr9:70057581:C:T	0	70057581	T	C
9	chr9:70057621:C:T	0	70057621	T	C
9	chr9:70057986:G:A	0	70057986	A	G
9	chr9:70058123:T:C	0	70058123	C	T
9	chr9:70058620:C:T	0	70058620	T	C
9	chr9:70058661:T:TG	0	70058661	TG	T
9	chr9:70059823:C:T	0	70059823	T	C
9	chr9:70060433:A:G	0	70060433	G	A
9	chr9:70060853:G:C	0	70060853	C	G
9	chr9:70061141:T:C	0	70061141	C	T
9	chr9:70061801:T:C	0	70061801	C	T
9	chr9:70061876:C:T	0	70061876	T	C
9	chr9:70064494:G:A	0	70064494	A	G
9	chr9:70064762:A:G	0	70064762	G	A
9	chr9:70068995:G:A	0	70068995	A	G
9	chr9:70069074:G:A	0	70069074	A	G
9	chr9:70069118:G:A	0	70069118	A	G
9	chr9:70070527:T:A	0	70070527	A	T
9	chr9:70070901:A:G	0	70070901	G	A
9	chr9:70071180:T:C	0	70071180	C	T
9	chr9:70071243:G:C	0	70071243	C	G
9	chr9:70071450:G:A	0	70071450	A	G
9	chr9:70073235:A:G	0	70073235	G	A
9	chr9:70073558:G:A	0	70073558	A	G
9	chr9:70074443:T:C	0	70074443	C	T
9	chr9:70076673:G:A	0	70076673	A	G
9	chr9:70077588:A:G	0	70077588	G	A
9	chr9:70077944:A:G	0	70077944	G	A
9	chr9:70077951:T:C	0	70077951	C	T
9	chr9:70078017:A:AC	0	70078017	AC	A
9	chr9:70078021:T:C	0	70078021	C	T
9	chr9:70078023:CCTACTTAT:C	0	70078023	C	CCTACTTAT
9	chr9:70078519:A:G	0	70078519	G	A
9	chr9:70078558:C:T	0	70078558	T	C
9	chr9:70078644:A:G	0	70078644	G	A
9	chr9:70078723:T:A	0	70078723	A	T
9	chr9:70079112:T:C	0	70079112	C	T
9	chr9:70079536:T:C	0	70079536	C	T
9	chr9:70080588:G:T	0	70080588	T	G
9	chr9:70080613:C:T	0	70080613	T	C
9	chr9:70081134:A:G	0	70081134	G	A
9	chr9:70081136:A:G	0	70081136	G	A
9	chr9:70081652:A:G	0	70081652	G	A
9	chr9:70081716:G:A	0	70081716	A	G
9	chr9:70081822:T:C	0	70081822	C	T
9	chr9:70082046:G:A	0	70082046	A	G
9	chr9:70082113:A:T	0	70082113	T	A
9	chr9:70082567:A:G	0	70082567	G	A
9	chr9:70082883:C:T	0	70082883	T	C
9	chr9:70083182:G:C	0	70083182	C	G
9	chr9:70084743:C:A	0	70084743	A	C
9	chr9:70085270:A:G	0	70085270	G	A
9	chr9:70085652:C:T	0	70085652	T	C
9	chr9:70086385:T:C	0	70086385	C	T
9	chr9:70086829:A:G	0	70086829	G	A
9	chr9:70086888:G:T	0	70086888	T	G
9	chr9:70087036:C:T	0	70087036	T	C
9	chr9:70087973:C:G	0	70087973	G	C
9	chr9:70088051:C:T	0	70088051	T	C
9	chr9:70088100:G:A	0	70088100	A	G
9	chr9:70088884:T:C	0	70088884	C	T
9	chr9:70089888:T:C	0	70089888	C	T
9	chr9:70090237:C:G	0	70090237	G	C
9	chr9:70090691:G:C	0	70090691	C	G
9	chr9:70091024:TTAAC:T	0	70091024	T	TTAAC
9	chr9:70091431:T:G	0	70091431	G	T
9	chr9:70095305:G:C	0	70095305	C	G
9	chr9:70095647:A:G	0	70095647	G	A
9	chr9:70096192:A:G	0	70096192	G	A
9	chr9:70096296:C:G	0	70096296	G	C
9	chr9:70098980:T:G	0	70098980	G	T
9	chr9:70099009:T:A	0	70099009	A	T
9	chr9:70103281:T:C	0	70103281	C	T
9	chr9:70103401:T:C	0	70103401	C	T
9	chr9:70103700:G:A	0	70103700	A	G
9	chr9:70104399:T:C	0	70104399	C	T
9	chr9:70104765:A:G	0	70104765	G	A
9	chr9:70105512:G:A	0	70105512	A	G
9	chr9:70105522:G:A	0	70105522	A	G
9	chr9:70105914:A:G	0	70105914	G	A
9	chr9:70106776:G:C	0	70106776	C	G
9	chr9:70107419:A:G	0	70107419	G	A
9	chr9:70107949:G:A	0	70107949	A	G
9	chr9:70108146:G:A	0	70108146	A	G
9	chr9:70108621:A:G	0	70108621	G	A
9	chr9:70109191:G:A	0	70109191	A	G
9	chr9:70111681:G:T	0	70111681	T	G
9	chr9:70112098:G:A	0	70112098	A	G
9	chr9:70112219:G:C	0	70112219	C	G
9	chr9:70112826:G:A	0	70112826	A	G
9	chr9:70113783:A:T	0	70113783	T	A
9	chr9:70113817:C:T	0	70113817	T	C
9	chr9:70113892:T:A	0	70113892	A	T
9	chr9:70113906:G:A	0	70113906	A	G
9	chr9:70114077:A:G	0	70114077	G	A
9	chr9:70114320:A:G	0	70114320	G	A
9	chr9:70114491:C:G	0	70114491	G	C
9	chr9:70114654:A:C	0	70114654	C	A
9	chr9:70114819:A:G	0	70114819	G	A
9	chr9:70114909:A:G	0	70114909	G	A
9	chr9:70115607:C:T	0	70115607	T	C
9	chr9:70115620:T:G	0	70115620	G	T
9	chr9:70116501:G:GTC	0	70116501	GTC	G
9	chr9:70116556:C:T	0	70116556	T	C
9	chr9:70117389:A:G	0	70117389	G	A
9	chr9:70117739:G:A	0	70117739	A	G
9	chr9:70117779:AG:A	0	70117779	A	AG
9	chr9:70119075:T:C	0	70119075	C	T
9	chr9:70119278:A:C	0	70119278	C	A
9	chr9:70119940:A:G	0	70119940	G	A
9	chr9:70122175:C:T	0	70122175	T	C
9	chr9:70122665:A:C	0	70122665	C	A
9	chr9:70123423:A:G	0	70123423	G	A
9	chr9:70124562:C:T	0	70124562	T	C
9	chr9:70125478:T:C	0	70125478	C	T
9	chr9:70126058:A:G	0	70126058	G	A
9	chr9:70126331:C:T	0	70126331	T	C
9	chr9:70126382:G:A	0	70126382	A	G
9	chr9:70126396:G:A	0	70126396	A	G
9	chr9:70127454:GTTA:G	0	70127454	G	GTTA
9	chr9:70127496:A:G	0	70127496	G	A
9	chr9:70128250:C:A	0	70128250	A	C
9	chr9:70128788:T:C	0	70128788	C	T
9	chr9:70129839:A:G	0	70129839	G	A
9	chr9:70133403:C:T	0	70133403	T	C
9	chr9:70133516:C:T	0	70133516	T	C
9	chr9:70134285:C:T	0	70134285	T	C
9	chr9:70134674:G:A	0	70134674	A	G
9	chr9:70135111:T:A	0	70135111	A	T
9	chr9:70135919:G:T	0	70135919	T	G
9	chr9:70136389:T:G	0	70136389	G	T
9	chr9:70137382:C:T	0	70137382	T	C
9	chr9:70138839:C:A	0	70138839	A	C
9	chr9:70140212:TAAA:T	0	70140212	T	TAAA
9	chr9:70141269:T:C	0	70141269	C	T
9	chr9:70141376:A:G	0	70141376	G	A
9	chr9:70142645:T:C	0	70142645	C	T
9	chr9:70143073:C:T	0	70143073	T	C
9	chr9:70143363:T:C	0	70143363	C	T
9	chr9:70143826:C:T	0	70143826	T	C
9	chr9:70143869:T:A	0	70143869	A	T
9	chr9:70144376:G:T	0	70144376	T	G
9	chr9:70145064:T:G	0	70145064	G	T
9	chr9:70145137:A:G	0	70145137	G	A
9	chr9:70145488:T:C	0	70145488	C	T
9	chr9:70145875:A:G	0	70145875	G	A
9	chr9:70146096:G:A	0	70146096	A	G
9	chr9:70146866:C:T	0	70146866	T	C
9	chr9:70148991:T:C	0	70148991	C	T
9	chr9:70149828:A:G	0	70149828	G	A
9	chr9:70149957:C:A	0	70149957	A	C
9	chr9:70150048:T:C	0	70150048	C	T
9	chr9:70150491:GT:G	0	70150491	G	GT
9	chr9:70151090:C:T	0	70151090	T	C
9	chr9:70151228:C:T	0	70151228	T	C
9	chr9:70151819:C:A	0	70151819	A	C
9	chr9:70152080:T:C	0	70152080	C	T
9	chr9:70152336:A:T	0	70152336	T	A
9	chr9:70152465:G:A	0	70152465	A	G
9	chr9:70152489:G:A	0	70152489	A	G
9	chr9:70153066:C:T	0	70153066	T	C
9	chr9:70153143:C:A	0	70153143	A	C
9	chr9:70154008:G:A	0	70154008	A	G
9	chr9:70154181:A:G	0	70154181	G	A
9	chr9:70154571:T:C	0	70154571	C	T
9	chr9:70155225:G:A	0	70155225	A	G
9	chr9:70155998:G:C	0	70155998	C	G
9	chr9:70156026:G:A	0	70156026	A	G
9	chr9:70156208:A:G	0	70156208	G	A
9	chr9:70156405:C:T	0	70156405	T	C
9	chr9:70157380:A:G	0	70157380	G	A
9	chr9:70157625:T:G	0	70157625	G	T
9	chr9:70157692:C:G	0	70157692	G	C
9	chr9:70158390:A:G	0	70158390	G	A
9	chr9:70159352:G:A	0	70159352	A	G
9	chr9:70159407:T:C	0	70159407	C	T
9	chr9:70159536:A:G	0	70159536	G	A
9	chr9:70159953:T:C	0	70159953	C	T
9	chr9:70160066:G:A	0	70160066	A	G
9	chr9:70160866:CTTG:C	0	70160866	C	CTTG
9	chr9:70161208:G:A	0	70161208	A	G
9	chr9:70162785:G:A	0	70162785	A	G
9	chr9:70163043:G:A	0	70163043	A	G
9	chr9:70163506:C:T	0	70163506	T	C
9	chr9:70163820:G:A	0	70163820	A	G
9	chr9:70164141:C:T	0	70164141	T	C
9	chr9:70164557:T:C	0	70164557	C	T
9	chr9:70164614:T:A	0	70164614	A	T
9	chr9:70165093:C:T	0	70165093	T	C
9	chr9:70165307:G:T	0	70165307	T	G
9	chr9:70165402:A:G	0	70165402	G	A
9	chr9:70165550:G:T	0	70165550	T	G
9	chr9:70165573:T:C	0	70165573	C	T
9	chr9:70165783:C:T	0	70165783	T	C
9	chr9:70166195:C:T	0	70166195	T	C
9	chr9:70166278:C:T	0	70166278	T	C
9	chr9:70167352:T:C	0	70167352	C	T
9	chr9:70167507:TATC:T	0	70167507	T	TATC
9	chr9:70167642:T:A	0	70167642	A	T
9	chr9:70167838:G:A	0	70167838	A	G
9	chr9:70168279:G:A	0	70168279	A	G
9	chr9:70168349:G:T	0	70168349	T	G
9	chr9:70168692:T:C	0	70168692	C	T
9	chr9:70169022:C:G	0	70169022	G	C
9	chr9:70169055:A:C	0	70169055	C	A
9	chr9:70169554:C:G	0	70169554	G	C
9	chr9:70169849:A:C	0	70169849	C	A
9	chr9:70170737:T:G	0	70170737	G	T
9	chr9:70170929:T:C	0	70170929	C	T
9	chr9:70171241:A:G	0	70171241	G	A
9	chr9:70171253:C:T	0	70171253	T	C
9	chr9:70171964:AG:A	0	70171964	A	AG
9	chr9:70172756:C:T	0	70172756	T	C
9	chr9:70173277:C:T	0	70173277	T	C
9	chr9:70173335:T:C	0	70173335	C	T
9	chr9:70173456:T:G	0	70173456	G	T
9	chr9:70173723:A:G	0	70173723	G	A
9	chr9:70174026:T:C	0	70174026	C	T
9	chr9:70174250:T:C	0	70174250	C	T
9	chr9:70174714:A:G	0	70174714	G	A
9	chr9:70174898:T:C	0	70174898	C	T
9	chr9:70175066:A:G	0	70175066	G	A
9	chr9:70175489:T:C	0	70175489	C	T
9	chr9:70175618:C:T	0	70175618	T	C
9	chr9:70175789:C:T	0	70175789	T	C
9	chr9:70175980:C:T	0	70175980	T	C
9	chr9:70176006:G:C	0	70176006	C	G
9	chr9:70176849:T:C	0	70176849	C	T
9	chr9:70176963:T:C	0	70176963	C	T
9	chr9:70178029:G:C	0	70178029	C	G
9	chr9:70178373:AC:A	0	70178373	A	AC
9	chr9:70179148:CCCA:C	0	70179148	C	CCCA
9	chr9:70179451:A:G	0	70179451	G	A
9	chr9:70179642:C:T	0	70179642	T	C
9	chr9:70180179:C:T	0	70180179	T	C
9	chr9:70180271:C:G	0	70180271	G	C
9	chr9:70180690:G:A	0	70180690	A	G
9	chr9:70181669:T:C	0	70181669	C	T
9	chr9:70181709:T:G	0	70181709	G	T
9	chr9:70181990:T:C	0	70181990	C	T
9	chr9:70182309:A:C	0	70182309	C	A
9	chr9:70182740:C:T	0	70182740	T	C
9	chr9:70182803:T:C	0	70182803	C	T
9	chr9:70183067:C:A	0	70183067	A	C
9	chr9:70183998:C:T	0	70183998	T	C
9	chr9:70184084:G:A	0	70184084	A	G
9	chr9:70185236:T:C	0	70185236	C	T
9	chr9:70185353:C:T	0	70185353	T	C
9	chr9:70185549:A:G	0	70185549	G	A
9	chr9:70185666:C:T	0	70185666	T	C
9	chr9:70187003:A:G	0	70187003	G	A
9	chr9:70187110:T:A	0	70187110	A	T
9	chr9:70187318:C:G	0	70187318	G	C
9	chr9:70187923:G:A	0	70187923	A	G
9	chr9:70188899:T:C	0	70188899	C	T
9	chr9:70190185:G:A	0	70190185	A	G
9	chr9:70190759:A:G	0	70190759	G	A
9	chr9:70191752:C:T	0	70191752	T	C
9	chr9:70192355:T:G	0	70192355	G	T
9	chr9:70192738:A:AT	0	70192738	AT	A
9	chr9:70192939:G:A	0	70192939	A	G
9	chr9:70193620:TAA:T	0	70193620	T	TAA
9	chr9:70193696:T:G	0	70193696	G	T
9	chr9:70193842:C:T	0	70193842	T	C
9	chr9:70194211:C:T	0	70194211	T	C
9	chr9:70194473:G:A	0	70194473	A	G
9	chr9:70194695:T:C	0	70194695	C	T
9	chr9:70195845:G:A	0	70195845	A	G
9	chr9:70196290:C:T	0	70196290	T	C
9	chr9:70196523:C:T	0	70196523	T	C
9	chr9:70197070:T:TTG	0	70197070	TTG	T
9	chr9:70197394:C:A	0	70197394	A	C
9	chr9:70197835:C:G	0	70197835	G	C
9	chr9:70198075:GTTGT:G	0	70198075	G	GTTGT
9	chr9:70198264:T:C	0	70198264	C	T
9	chr9:70198476:C:T	0	70198476	T	C
9	chr9:70198557:T:A	0	70198557	A	T
9	chr9:70198765:A:C	0	70198765	C	A
9	chr9:70200532:C:T	0	70200532	T	C
9	chr9:70202228:T:C	0	70202228	C	T
9	chr9:70202446:C:T	0	70202446	T	C
9	chr9:70202641:T:A	0	70202641	A	T
9	chr9:70202735:T:G	0	70202735	G	T
9	chr9:70202736:T:C	0	70202736	C	T
9	chr9:70202789:G:C	0	70202789	C	G
9	chr9:70203569:A:G	0	70203569	G	A
9	chr9:70204371:G:T	0	70204371	T	G
9	chr9:70204670:C:A	0	70204670	A	C
9	chr9:70204927:G:A	0	70204927	A	G
9	chr9:70205482:T:C	0	70205482	C	T
9	chr9:70205595:T:C	0	70205595	C	T
9	chr9:70205717:T:C	0	70205717	C	T
9	chr9:70205808:C:T	0	70205808	T	C
9	chr9:70205984:GA:G	0	70205984	G	GA
9	chr9:70206007:C:T	0	70206007	T	C
9	chr9:70206008:G:A	0	70206008	A	G
9	chr9:70206677:C:T	0	70206677	T	C
9	chr9:70206700:T:C	0	70206700	C	T
9	chr9:70206736:C:T	0	70206736	T	C
9	chr9:70207315:C:T	0	70207315	T	C
9	chr9:70207317:T:C	0	70207317	C	T
9	chr9:70207363:C:T	0	70207363	T	C
9	chr9:70207496:ATTTGT:A	0	70207496	A	ATTTGT
9	chr9:70208377:T:G	0	70208377	G	T
9	chr9:70208525:T:G	0	70208525	G	T
9	chr9:70208751:TATG:T	0	70208751	T	TATG
9	chr9:70208778:G:A	0	70208778	A	G
9	chr9:70209094:T:C	0	70209094	C	T
9	chr9:70209238:C:T	0	70209238	T	C
9	chr9:70210206:C:T	0	70210206	T	C
9	chr9:70210312:G:A	0	70210312	A	G
9	chr9:70210534:T:C	0	70210534	C	T
9	chr9:70210809:C:CT	0	70210809	CT	C
9	chr9:70211138:G:A	0	70211138	A	G
9	chr9:70211268:G:A	0	70211268	A	G
9	chr9:70211631:CAA:C	0	70211631	C	CAA
9	chr9:70212158:C:G	0	70212158	G	C
9	chr9:70212381:C:T	0	70212381	T	C
9	chr9:70213438:C:T	0	70213438	T	C
9	chr9:70213665:T:G	0	70213665	G	T
9	chr9:70213751:CAAAG:C	0	70213751	C	CAAAG
9	chr9:70214341:A:G	0	70214341	G	A
9	chr9:70214888:C:T	0	70214888	T	C
9	chr9:70214898:A:C	0	70214898	C	A
9	chr9:70214911:C:T	0	70214911	T	C
9	chr9:70215493:C:T	0	70215493	T	C
9	chr9:70215734:G:A	0	70215734	A	G
9	chr9:70216424:GAA:G	0	70216424	G	GAA
9	chr9:70216892:A:T	0	70216892	T	A
9	chr9:70217710:A:T	0	70217710	T	A
9	chr9:70218141:A:C	0	70218141	C	A
9	chr9:70218708:C:T	0	70218708	T	C
9	chr9:70219140:T:C	0	70219140	C	T
9	chr9:70219411:C:T	0	70219411	T	C
9	chr9:70219426:G:A	0	70219426	A	G
9	chr9:70219505:G:A	0	70219505	A	G
9	chr9:70219616:G:A	0	70219616	A	G
9	chr9:70219910:C:T	0	70219910	T	C
9	chr9:70219959:A:C	0	70219959	C	A
9	chr9:70219990:G:A	0	70219990	A	G
9	chr9:70220165:G:A	0	70220165	A	G
9	chr9:70220289:G:C	0	70220289	C	G
9	chr9:70220557:T:C	0	70220557	C	T
9	chr9:70220659:A:G	0	70220659	G	A
9	chr9:70221103:T:C	0	70221103	C	T
9	chr9:70221247:C:T	0	70221247	T	C
9	chr9:70223392:C:T	0	70223392	T	C
9	chr9:70224218:TA:T	0	70224218	T	TA
9	chr9:70224351:T:C	0	70224351	C	T
9	chr9:70224481:G:A	0	70224481	A	G
9	chr9:70224579:A:G	0	70224579	G	A
9	chr9:70224870:A:T	0	70224870	T	A
9	chr9:70226444:A:T	0	70226444	T	A
9	chr9:70226960:A:C	0	70226960	C	A
9	chr9:70226998:C:T	0	70226998	T	C
9	chr9:70227214:C:A	0	70227214	A	C
9	chr9:70227724:T:C	0	70227724	C	T
9	chr9:70227811:C:T	0	70227811	T	C
9	chr9:70228256:C:T	0	70228256	T	C
9	chr9:70228474:G:A	0	70228474	A	G
9	chr9:70228663:T:C	0	70228663	C	T
9	chr9:70228742:T:C	0	70228742	C	T
9	chr9:70229003:A:G	0	70229003	G	A
9	chr9:70229018:T:C	0	70229018	C	T
9	chr9:70229168:C:T	0	70229168	T	C
9	chr9:70229273:T:C	0	70229273	C	T
9	chr9:70229395:A:G	0	70229395	G	A
9	chr9:70230577:C:T	0	70230577	T	C
9	chr9:70230616:C:T	0	70230616	T	C
9	chr9:70231370:T:A	0	70231370	A	T
9	chr9:70231394:C:T	0	70231394	T	C
9	chr9:70231502:T:C	0	70231502	C	T
9	chr9:70231572:A:G	0	70231572	G	A
9	chr9:70231628:T:A	0	70231628	A	T
9	chr9:70231784:GAA:G	0	70231784	G	GAA
9	chr9:70232490:G:A	0	70232490	A	G
9	chr9:70233003:G:A	0	70233003	A	G
9	chr9:70233700:C:T	0	70233700	T	C
9	chr9:70233815:G:C	0	70233815	C	G
9	chr9:70234210:G:A	0	70234210	A	G
9	chr9:70234346:A:T	0	70234346	T	A
9	chr9:70234382:G:A	0	70234382	A	G
9	chr9:70234731:T:C	0	70234731	C	T
9	chr9:70235098:C:G	0	70235098	G	C
9	chr9:70235379:A:C	0	70235379	C	A
9	chr9:70235947:C:T	0	70235947	T	C
9	chr9:70236404:C:T	0	70236404	T	C
9	chr9:70236430:T:G	0	70236430	G	T
9	chr9:70236509:A:T	0	70236509	T	A
9	chr9:70236689:A:C	0	70236689	C	A
9	chr9:70236708:T:C	0	70236708	C	T
9	chr9:70236730:T:C	0	70236730	C	T
9	chr9:70236942:G:C	0	70236942	C	G
9	chr9:70237776:A:C	0	70237776	C	A
9	chr9:70238063:G:A	0	70238063	A	G
9	chr9:70239816:A:G	0	70239816	G	A
9	chr9:70240106:C:T	0	70240106	T	C
9	chr9:70240804:G:A	0	70240804	A	G
9	chr9:70241972:A:G	0	70241972	G	A
9	chr9:70242923:C:T	0	70242923	T	C
9	chr9:70243011:G:A	0	70243011	A	G
9	chr9:70243347:G:T	0	70243347	T	G
9	chr9:70244244:AC:A	0	70244244	A	AC
9	chr9:70244708:C:T	0	70244708	T	C
9	chr9:70245049:T:C	0	70245049	C	T
9	chr9:70245086:G:A	0	70245086	A	G
9	chr9:70245411:G:A	0	70245411	A	G
9	chr9:70245687:C:T	0	70245687	T	C
9	chr9:70245690:CTG:C	0	70245690	C	CTG
9	chr9:70245709:A:G	0	70245709	G	A
9	chr9:70245886:A:C	0	70245886	C	A
9	chr9:70245994:G:A	0	70245994	A	G
9	chr9:70246702:T:A	0	70246702	A	T
9	chr9:70246764:T:C	0	70246764	C	T
9	chr9:70246777:T:G	0	70246777	G	T
9	chr9:70246997:G:T	0	70246997	T	G
9	chr9:70247092:T:G	0	70247092	G	T
9	chr9:70247510:G:A	0	70247510	A	G
9	chr9:70247607:CAG:C	0	70247607	C	CAG
9	chr9:70247756:T:C	0	70247756	C	T
9	chr9:70248056:T:C	0	70248056	C	T
9	chr9:70248062:A:G	0	70248062	G	A
9	chr9:70248622:T:C	0	70248622	C	T
9	chr9:70249284:A:T	0	70249284	T	A
9	chr9:70250407:T:C	0	70250407	C	T
9	chr9:70251082:A:G	0	70251082	G	A
9	chr9:70251245:G:C	0	70251245	C	G
9	chr9:70251696:T:C	0	70251696	C	T
9	chr9:70251817:C:T	0	70251817	T	C
9	chr9:70251896:G:A	0	70251896	A	G
9	chr9:70251909:T:G	0	70251909	G	T
9	chr9:70252411:A:G	0	70252411	G	A
9	chr9:70252663:C:T	0	70252663	T	C
9	chr9:70252713:T:C	0	70252713	C	T
9	chr9:70253172:T:A	0	70253172	A	T
9	chr9:70253218:C:T	0	70253218	T	C
9	chr9:70253397:T:A	0	70253397	A	T
9	chr9:70253699:G:T	0	70253699	T	G
9	chr9:70253794:T:C	0	70253794	C	T
9	chr9:70254128:C:G	0	70254128	G	C
9	chr9:70254289:T:A	0	70254289	A	T
9	chr9:70255685:G:A	0	70255685	A	G
9	chr9:70255700:CA:C	0	70255700	C	CA
9	chr9:70255878:G:C	0	70255878	C	G
9	chr9:70255908:T:G	0	70255908	G	T
9	chr9:70256166:C:T	0	70256166	T	C
9	chr9:70256239:C:A	0	70256239	A	C
9	chr9:70256308:G:A	0	70256308	A	G
9	chr9:70256439:G:T	0	70256439	T	G
9	chr9:70256583:T:G	0	70256583	G	T
9	chr9:70258336:G:A	0	70258336	A	G
9	chr9:70258608:C:T	0	70258608	T	C
9	chr9:70258850:C:T	0	70258850	T	C
9	chr9:70259430:A:G	0	70259430	G	A
9	chr9:70259953:T:A	0	70259953	A	T
9	chr9:70260294:T:A	0	70260294	A	T
9	chr9:70263022:G:A	0	70263022	A	G
9	chr9:70263114:T:C	0	70263114	C	T
9	chr9:70263206:G:C	0	70263206	C	G
9	chr9:70263244:C:T	0	70263244	T	C
9	chr9:70263431:G:GA	0	70263431	GA	G
9	chr9:70263908:A:C	0	70263908	C	A
9	chr9:70264559:C:T	0	70264559	T	C
9	chr9:70264748:AC:A	0	70264748	A	AC
9	chr9:70264898:T:C	0	70264898	C	T
9	chr9:70265156:A:G	0	70265156	G	A
9	chr9:70265201:G:A	0	70265201	A	G
9	chr9:70267095:A:G	0	70267095	G	A
9	chr9:70267329:A:G	0	70267329	G	A
9	chr9:70267726:A:G	0	70267726	G	A
9	chr9:70270351:T:C	0	70270351	C	T
9	chr9:70271141:GTTTTGGATTTTGGAGCA:G	0	70271141	G	GTTTTGGATTTTGGAGCA
9	chr9:70272540:C:T	0	70272540	T	C
9	chr9:70274496:A:C	0	70274496	C	A
9	chr9:70275347:C:T	0	70275347	T	C
9	chr9:70275798:G:A	0	70275798	A	G
9	chr9:70275998:TG:T	0	70275998	T	TG
9	chr9:70276912:G:A	0	70276912	A	G
9	chr9:70277854:CTATATT:C	0	70277854	C	CTATATT
9	chr9:70278126:G:A	0	70278126	A	G
9	chr9:70279678:G:A	0	70279678	A	G
9	chr9:70279911:G:A	0	70279911	A	G
9	chr9:70281267:C:A	0	70281267	A	C
9	chr9:70281319:T:C	0	70281319	C	T
9	chr9:70281512:G:A	0	70281512	A	G
9	chr9:70282518:G:A	0	70282518	A	G
9	chr9:70282524:T:C	0	70282524	C	T
9	chr9:70283054:A:G	0	70283054	G	A
9	chr9:70283109:G:A	0	70283109	A	G
9	chr9:70284173:C:T	0	70284173	T	C
9	chr9:70284567:G:C	0	70284567	C	G
9	chr9:70285373:A:T	0	70285373	T	A
9	chr9:70286991:G:A	0	70286991	A	G
9	chr9:70287470:A:G	0	70287470	G	A
9	chr9:70287587:G:A	0	70287587	A	G
9	chr9:70287829:TG:T	0	70287829	T	TG
9	chr9:70288116:G:C	0	70288116	C	G
9	chr9:70288455:TTTA:T	0	70288455	T	TTTA
9	chr9:70288499:A:G	0	70288499	G	A
9	chr9:70288991:C:T	0	70288991	T	C
9	chr9:70289064:G:T	0	70289064	T	G
9	chr9:70289074:G:A	0	70289074	A	G
9	chr9:70289239:C:T	0	70289239	T	C
9	chr9:70290052:A:T	0	70290052	T	A
9	chr9:70290446:G:A	0	70290446	A	G
9	chr9:70290488:G:A	0	70290488	A	G
9	chr9:70291972:T:G	0	70291972	G	T
9	chr9:70292345:A:G	0	70292345	G	A
9	chr9:70293458:C:G	0	70293458	G	C
9	chr9:70293580:A:G	0	70293580	G	A
9	chr9:70293588:C:T	0	70293588	T	C
9	chr9:70294196:G:A	0	70294196	A	G
9	chr9:70295046:A:T	0	70295046	T	A
9	chr9:70295066:C:T	0	70295066	T	C
9	chr9:70295363:C:T	0	70295363	T	C
9	chr9:70295515:A:G	0	70295515	G	A
9	chr9:70295817:G:A	0	70295817	A	G
9	chr9:70296318:A:G	0	70296318	G	A
9	chr9:70296466:A:G	0	70296466	G	A
9	chr9:70296524:G:T	0	70296524	T	G
9	chr9:70296725:A:G	0	70296725	G	A
9	chr9:70297047:C:CT	0	70297047	CT	C
9	chr9:70297202:G:A	0	70297202	A	G
9	chr9:70297998:G:A	0	70297998	A	G
9	chr9:70299128:A:G	0	70299128	G	A
9	chr9:70299336:T:A	0	70299336	A	T
9	chr9:70301810:A:G	0	70301810	G	A
9	chr9:70302233:G:C	0	70302233	C	G
9	chr9:70303301:CTATAAT:C	0	70303301	C	CTATAAT
9	chr9:70303310:T:C	0	70303310	C	T
9	chr9:70303975:T:C	0	70303975	C	T
9	chr9:70304413:A:G	0	70304413	G	A
9	chr9:70304718:C:A	0	70304718	A	C
9	chr9:70305808:A:G	0	70305808	G	A
9	chr9:70307603:A:G	0	70307603	G	A
9	chr9:70308095:G:A	0	70308095	A	G
9	chr9:70308274:T:C	0	70308274	C	T
9	chr9:70309589:T:G	0	70309589	G	T
9	chr9:70310200:G:A	0	70310200	A	G
9	chr9:70312631:T:A	0	70312631	A	T
9	chr9:70312781:C:T	0	70312781	T	C
9	chr9:70313250:A:T	0	70313250	T	A
9	chr9:70313569:C:G	0	70313569	G	C
9	chr9:70314587:T:C	0	70314587	C	T
9	chr9:70314852:A:G	0	70314852	G	A
9	chr9:70314853:C:T	0	70314853	T	C
9	chr9:70316275:G:A	0	70316275	A	G
9	chr9:70316453:TA:T	0	70316453	T	TA
9	chr9:70317245:C:T	0	70317245	T	C
9	chr9:70318305:T:C	0	70318305	C	T
9	chr9:70318858:A:G	0	70318858	G	A
9	chr9:70319174:T:C	0	70319174	C	T
9	chr9:70320561:A:G	0	70320561	G	A
9	chr9:70321429:GT:G	0	70321429	G	GT
9	chr9:70321647:G:A	0	70321647	A	G
9	chr9:70322103:T:C	0	70322103	C	T
9	chr9:70322837:A:G	0	70322837	G	A
9	chr9:70324209:C:T	0	70324209	T	C
9	chr9:70324786:C:T	0	70324786	T	C
9	chr9:70324990:G:A	0	70324990	A	G
9	chr9:70325169:G:A	0	70325169	A	G
9	chr9:70325579:T:A	0	70325579	A	T
9	chr9:70327080:A:G	0	70327080	G	A
9	chr9:70327320:A:T	0	70327320	T	A
9	chr9:70327582:A:G	0	70327582	G	A
9	chr9:70328019:C:T	0	70328019	T	C
9	chr9:70329082:A:G	0	70329082	G	A
9	chr9:70329412:G:A	0	70329412	A	G
9	chr9:70329486:C:T	0	70329486	T	C
9	chr9:70329499:G:A	0	70329499	A	G
9	chr9:70329510:G:A	0	70329510	A	G
9	chr9:70329882:G:T	0	70329882	T	G
9	chr9:70330076:T:C	0	70330076	C	T
9	chr9:70330657:C:A	0	70330657	A	C
9	chr9:70331415:AAAAC:A	0	70331415	A	AAAAC
9	chr9:70331777:G:A	0	70331777	A	G
9	chr9:70331941:G:A	0	70331941	A	G
9	chr9:70332156:C:A	0	70332156	A	C
9	chr9:70332828:C:CTGA	0	70332828	CTGA	C
9	chr9:70332994:A:T	0	70332994	T	A
9	chr9:70333113:A:G	0	70333113	G	A
9	chr9:70333828:T:A	0	70333828	A	T
9	chr9:70334132:T:G	0	70334132	G	T
9	chr9:70334183:A:C	0	70334183	C	A
9	chr9:70334752:A:G	0	70334752	G	A
9	chr9:70335462:A:G	0	70335462	G	A
9	chr9:70335713:A:G	0	70335713	G	A
9	chr9:70336207:TGTA:T	0	70336207	T	TGTA
9	chr9:70336501:A:G	0	70336501	G	A
9	chr9:70336938:C:T	0	70336938	T	C
9	chr9:70337118:C:T	0	70337118	T	C
9	chr9:70338444:G:A	0	70338444	A	G
9	chr9:70338568:A:C	0	70338568	C	A
9	chr9:70339986:C:CGTT	0	70339986	CGTT	C
9	chr9:70339987:C:A	0	70339987	A	C
9	chr9:70340559:AATG:A	0	70340559	A	AATG
9	chr9:70341542:A:G	0	70341542	G	A
9	chr9:70341598:C:A	0	70341598	A	C
9	chr9:70341642:T:G	0	70341642	G	T
9	chr9:70341781:A:G	0	70341781	G	A
9	chr9:70341952:C:T	0	70341952	T	C
9	chr9:70342057:C:T	0	70342057	T	C
9	chr9:70342116:A:G	0	70342116	G	A
9	chr9:70342625:C:G	0	70342625	G	C
9	chr9:70343321:T:A	0	70343321	A	T
9	chr9:70343722:G:A	0	70343722	A	G
9	chr9:70348252:T:A	0	70348252	A	T
9	chr9:70348429:C:T	0	70348429	T	C
9	chr9:70348652:C:T	0	70348652	T	C
9	chr9:70349048:TTTAA:T	0	70349048	T	TTTAA
9	chr9:70349851:A:G	0	70349851	G	A
9	chr9:70350723:T:C	0	70350723	C	T
9	chr9:70351803:C:T	0	70351803	T	C
9	chr9:70351869:A:G	0	70351869	G	A
9	chr9:70351941:A:G	0	70351941	G	A
9	chr9:70352017:G:T	0	70352017	T	G
9	chr9:70353122:A:G	0	70353122	G	A
9	chr9:70354601:A:T	0	70354601	T	A
9	chr9:70354629:A:C	0	70354629	C	A
9	chr9:70355744:CTA:C	0	70355744	C	CTA
9	chr9:70355959:G:A	0	70355959	A	G
9	chr9:70356296:A:T	0	70356296	T	A
9	chr9:70357704:G:A	0	70357704	A	G
9	chr9:70357898:G:A	0	70357898	A	G
9	chr9:70359001:C:CCCAA	0	70359001	CCCAA	C
9	chr9:70359003:C:G	0	70359003	G	C
9	chr9:70360765:G:A	0	70360765	A	G
9	chr9:70362058:C:T	0	70362058	T	C
9	chr9:70362357:T:C	0	70362357	C	T
9	chr9:70362429:T:C	0	70362429	C	T
9	chr9:70363302:T:C	0	70363302	C	T
9	chr9:70363720:C:T	0	70363720	T	C
9	chr9:70364086:G:T	0	70364086	T	G
9	chr9:70364205:T:C	0	70364205	C	T
9	chr9:70364330:T:C	0	70364330	C	T
9	chr9:70364570:C:T	0	70364570	T	C
9	chr9:70364715:T:C	0	70364715	C	T
9	chr9:70365662:G:A	0	70365662	A	G
9	chr9:70366082:A:G	0	70366082	G	A
9	chr9:70367137:T:C	0	70367137	C	T
9	chr9:70367919:G:GTGGAAA	0	70367919	GTGGAAA	G
9	chr9:70368355:G:A	0	70368355	A	G
9	chr9:70368584:TCATTTGA:T	0	70368584	T	TCATTTGA
9	chr9:70368812:C:T	0	70368812	T	C
9	chr9:70368948:G:T	0	70368948	T	G
9	chr9:70368970:A:G	0	70368970	G	A
9	chr9:70369092:A:G	0	70369092	G	A
9	chr9:70369905:GAA:G	0	70369905	G	GAA
9	chr9:70370834:A:G	0	70370834	G	A
9	chr9:70371024:C:T	0	70371024	T	C
9	chr9:70371130:C:G	0	70371130	G	C
9	chr9:70371863:C:T	0	70371863	T	C
9	chr9:70372242:T:C	0	70372242	C	T
9	chr9:70373096:A:T	0	70373096	T	A
9	chr9:70373711:AAAC:A	0	70373711	A	AAAC
9	chr9:70374916:A:G	0	70374916	G	A
9	chr9:70376279:T:C	0	70376279	C	T
9	chr9:70376365:G:A	0	70376365	A	G
9	chr9:70376859:CA:C	0	70376859	C	CA
9	chr9:70377194:G:A	0	70377194	A	G
9	chr9:70377443:C:T	0	70377443	T	C
9	chr9:70377750:A:G	0	70377750	G	A
9	chr9:70378269:G:A	0	70378269	A	G
9	chr9:70378692:T:TC	0	70378692	TC	T
9	chr9:70380624:C:G	0	70380624	G	C
9	chr9:70381956:G:A	0	70381956	A	G
9	chr9:70382376:G:A	0	70382376	A	G
9	chr9:70383416:A:C	0	70383416	C	A
9	chr9:70383509:T:C	0	70383509	C	T
9	chr9:70386573:T:C	0	70386573	C	T
9	chr9:70386607:T:A	0	70386607	A	T
9	chr9:70388582:A:G	0	70388582	G	A
9	chr9:70389074:A:G	0	70389074	G	A
9	chr9:70390032:A:G	0	70390032	G	A
9	chr9:70390659:T:A	0	70390659	A	T
9	chr9:70391453:G:A	0	70391453	A	G
9	chr9:70393849:C:T	0	70393849	T	C
9	chr9:70394668:GA:G	0	70394668	G	GA
9	chr9:70394997:A:G	0	70394997	G	A
9	chr9:70395241:C:T	0	70395241	T	C
9	chr9:70397389:C:T	0	70397389	T	C
9	chr9:70398598:C:T	0	70398598	T	C
9	chr9:70399439:C:A	0	70399439	A	C
9	chr9:70399884:A:T	0	70399884	T	A
9	chr9:70400711:G:A	0	70400711	A	G
9	chr9:70401484:G:A	0	70401484	A	G
9	chr9:70401569:C:A	0	70401569	A	C
9	chr9:70404034:C:T	0	70404034	T	C
9	chr9:70405273:G:A	0	70405273	A	G
9	chr9:70406154:G:T	0	70406154	T	G
9	chr9:70408123:C:T	0	70408123	T	C
9	chr9:70408180:C:T	0	70408180	T	C
9	chr9:70408454:GA:G	0	70408454	G	GA
9	chr9:70409605:T:C	0	70409605	C	T
9	chr9:70409686:A:G	0	70409686	G	A
9	chr9:70410628:T:C	0	70410628	C	T
9	chr9:70412412:G:A	0	70412412	A	G
9	chr9:70413850:T:C	0	70413850	C	T
9	chr9:70414915:G:A	0	70414915	A	G
9	chr9:70416149:T:A	0	70416149	A	T
9	chr9:70416447:T:C	0	70416447	C	T
9	chr9:70416569:T:C	0	70416569	C	T
9	chr9:70417560:T:A	0	70417560	A	T
9	chr9:70417974:C:CA	0	70417974	CA	C
9	chr9:70418200:A:T	0	70418200	T	A
9	chr9:70419151:C:T	0	70419151	T	C
9	chr9:70421194:G:C	0	70421194	C	G
9	chr9:70423053:T:C	0	70423053	C	T
9	chr9:70423102:G:A	0	70423102	A	G
9	chr9:70423207:A:G	0	70423207	G	A
9	chr9:70423749:T:C	0	70423749	C	T
9	chr9:70424542:C:T	0	70424542	T	C
9	chr9:70424687:T:C	0	70424687	C	T
9	chr9:70424879:A:T	0	70424879	T	A
9	chr9:70425276:C:T	0	70425276	T	C
9	chr9:70425283:C:T	0	70425283	T	C
9	chr9:70425552:C:T	0	70425552	T	C
9	chr9:70427393:T:C	0	70427393	C	T
9	chr9:70428389:G:T	0	70428389	T	G
9	chr9:70428512:A:G	0	70428512	G	A
9	chr9:70429333:G:A	0	70429333	A	G
9	chr9:70429499:A:G	0	70429499	G	A
9	chr9:70429639:C:T	0	70429639	T	C
9	chr9:70429811:G:A	0	70429811	A	G
9	chr9:70434341:A:G	0	70434341	G	A
9	chr9:70435323:C:T	0	70435323	T	C
9	chr9:70436198:A:C	0	70436198	C	A
9	chr9:70436431:T:C	0	70436431	C	T
9	chr9:70437020:C:T	0	70437020	T	C
9	chr9:70437269:A:G	0	70437269	G	A
9	chr9:70437711:G:A	0	70437711	A	G
9	chr9:70437992:G:C	0	70437992	C	G
9	chr9:70438881:T:A	0	70438881	A	T
9	chr9:70438945:G:A	0	70438945	A	G
9	chr9:70439592:A:G	0	70439592	G	A
9	chr9:70441127:A:G	0	70441127	G	A
9	chr9:70441189:G:A	0	70441189	A	G
9	chr9:70441298:C:T	0	70441298	T	C
9	chr9:70442014:T:C	0	70442014	C	T
9	chr9:70442697:A:G	0	70442697	G	A
9	chr9:70443139:A:G	0	70443139	G	A
9	chr9:70444901:G:A	0	70444901	A	G
9	chr9:70445121:C:A	0	70445121	A	C
9	chr9:70445149:A:G	0	70445149	G	A
9	chr9:70445271:G:A	0	70445271	A	G
9	chr9:70445624:T:C	0	70445624	C	T
9	chr9:70448019:C:T	0	70448019	T	C
9	chr9:70448035:G:A	0	70448035	A	G
9	chr9:70448338:T:C	0	70448338	C	T
9	chr9:70448422:C:T	0	70448422	T	C
9	chr9:70448741:G:T	0	70448741	T	G
9	chr9:70448876:A:G	0	70448876	G	A
9	chr9:70450096:T:A	0	70450096	A	T
9	chr9:70450403:G:A	0	70450403	A	G
9	chr9:70450811:G:A	0	70450811	A	G
9	chr9:70450838:C:T	0	70450838	T	C
9	chr9:70451215:G:C	0	70451215	C	G
9	chr9:70451508:G:A	0	70451508	A	G
9	chr9:70451600:AT:A	0	70451600	A	AT
9	chr9:70451637:A:AC	0	70451637	AC	A
9	chr9:70452642:G:T	0	70452642	T	G
9	chr9:70452702:T:C	0	70452702	C	T
9	chr9:70452722:T:C	0	70452722	C	T
9	chr9:70453030:CA:C	0	70453030	C	CA
9	chr9:70453550:C:CTG	0	70453550	CTG	C
9	chr9:70453871:T:C	0	70453871	C	T
9	chr9:70454064:A:G	0	70454064	G	A
9	chr9:70454217:C:T	0	70454217	T	C
9	chr9:70454555:A:G	0	70454555	G	A
9	chr9:70455085:A:G	0	70455085	G	A
9	chr9:70455309:C:T	0	70455309	T	C
9	chr9:70455368:C:T	0	70455368	T	C
9	chr9:70455702:T:A	0	70455702	A	T
9	chr9:70456134:GAAGGCAGCAGCCTCCC:G	0	70456134	G	GAAGGCAGCAGCCTCCC
9	chr9:70456793:C:T	0	70456793	T	C
9	chr9:70458052:C:T	0	70458052	T	C
9	chr9:70458337:C:A	0	70458337	A	C
9	chr9:70458468:T:TAC	0	70458468	TAC	T
9	chr9:70459411:G:A	0	70459411	A	G
9	chr9:70459855:TGA:T	0	70459855	T	TGA
9	chr9:70460836:G:A	0	70460836	A	G
9	chr9:70461203:G:A	0	70461203	A	G
9	chr9:70461238:T:G	0	70461238	G	T
9	chr9:70462282:C:A	0	70462282	A	C
9	chr9:70464615:G:A	0	70464615	A	G
9	chr9:70465451:T:G	0	70465451	G	T
9	chr9:70465742:G:C	0	70465742	C	G
9	chr9:70467284:C:T	0	70467284	T	C
9	chr9:70469623:A:T	0	70469623	T	A
9	chr9:70469863:CT:C	0	70469863	C	CT
9	chr9:70470773:A:C	0	70470773	C	A
9	chr9:70471780:A:G	0	70471780	G	A
9	chr9:70472132:T:C	0	70472132	C	T
9	chr9:70473112:G:A	0	70473112	A	G
9	chr9:70473153:C:T	0	70473153	T	C
9	chr9:70475057:T:C	0	70475057	C	T
9	chr9:70476144:T:A	0	70476144	A	T
9	chr9:70476327:G:A	0	70476327	A	G
9	chr9:70477544:C:T	0	70477544	T	C
9	chr9:70478256:G:A	0	70478256	A	G
9	chr9:70478286:G:A	0	70478286	A	G
9	chr9:70478660:C:T	0	70478660	T	C
9	chr9:70479119:G:A	0	70479119	A	G
9	chr9:70479619:T:C	0	70479619	C	T
9	chr9:70479829:G:A	0	70479829	A	G
9	chr9:70480878:T:G	0	70480878	G	T
9	chr9:70480970:C:A	0	70480970	A	C
9	chr9:70481492:G:A	0	70481492	A	G
9	chr9:70481719:T:C	0	70481719	C	T
9	chr9:70483178:A:G	0	70483178	G	A
9	chr9:70483619:C:T	0	70483619	T	C
9	chr9:70484287:A:G	0	70484287	G	A
9	chr9:70484538:T:C	0	70484538	C	T
9	chr9:70485887:T:C	0	70485887	C	T
9	chr9:70486243:T:C	0	70486243	C	T
9	chr9:70487164:C:T	0	70487164	T	C
9	chr9:70487645:T:C	0	70487645	C	T
9	chr9:70487797:T:G	0	70487797	G	T
9	chr9:70487862:G:A	0	70487862	A	G
9	chr9:70487908:T:C	0	70487908	C	T
9	chr9:70488225:T:A	0	70488225	A	T
9	chr9:70488310:G:A	0	70488310	A	G
9	chr9:70489082:G:T	0	70489082	T	G
9	chr9:70489967:T:A	0	70489967	A	T
9	chr9:70490322:C:A	0	70490322	A	C
9	chr9:70490581:T:G	0	70490581	G	T
9	chr9:70490744:C:T	0	70490744	T	C
9	chr9:70490810:C:T	0	70490810	T	C
9	chr9:70491690:A:G	0	70491690	G	A
9	chr9:70492186:T:A	0	70492186	A	T
9	chr9:70493435:T:C	0	70493435	C	T
9	chr9:70493606:C:T	0	70493606	T	C
9	chr9:70493637:G:A	0	70493637	A	G
9	chr9:70494140:T:C	0	70494140	C	T
9	chr9:70494258:A:G	0	70494258	G	A
9	chr9:70494431:A:G	0	70494431	G	A
9	chr9:70495318:T:C	0	70495318	C	T
9	chr9:70495585:G:A	0	70495585	A	G
9	chr9:70495972:C:T	0	70495972	T	C
9	chr9:70496151:C:T	0	70496151	T	C
9	chr9:70496259:T:C	0	70496259	C	T
9	chr9:70497637:C:T	0	70497637	T	C
9	chr9:70497638:A:G	0	70497638	G	A
9	chr9:70497814:G:A	0	70497814	A	G
9	chr9:70498890:A:G	0	70498890	G	A
9	chr9:70500261:C:T	0	70500261	T	C
9	chr9:70500646:G:A	0	70500646	A	G
9	chr9:70500882:G:C	0	70500882	C	G
9	chr9:70504169:G:A	0	70504169	A	G
9	chr9:70505116:A:G	0	70505116	G	A
9	chr9:70505530:C:G	0	70505530	G	C
9	chr9:70505552:A:C	0	70505552	C	A
9	chr9:70506407:G:A	0	70506407	A	G
9	chr9:70506766:GT:G	0	70506766	G	GT
9	chr9:70507261:C:G	0	70507261	G	C
9	chr9:70508735:C:T	0	70508735	T	C
9	chr9:70508985:C:G	0	70508985	G	C
9	chr9:70509257:A:G	0	70509257	G	A
9	chr9:70509428:T:A	0	70509428	A	T
9	chr9:70509539:G:A	0	70509539	A	G
9	chr9:70509804:CTGGGGAACAGAG:C	0	70509804	C	CTGGGGAACAGAG
9	chr9:70510309:C:T	0	70510309	T	C
9	chr9:70510517:TCTC:T	0	70510517	T	TCTC
9	chr9:70512175:T:C	0	70512175	C	T
9	chr9:70513023:G:T	0	70513023	T	G
9	chr9:70515560:T:C	0	70515560	C	T
9	chr9:70516262:G:T	0	70516262	T	G
9	chr9:70516368:T:TTTCTTATGTTTCTCCATGTTTTGG	0	70516368	TTTCTTATGTTTCTCCATGTTTTGG	T
9	chr9:70516979:T:C	0	70516979	C	T
9	chr9:70517454:A:G	0	70517454	G	A
9	chr9:70518635:A:G	0	70518635	G	A
9	chr9:70519228:G:A	0	70519228	A	G
9	chr9:70519419:ATAT:A	0	70519419	A	ATAT
9	chr9:70519717:C:T	0	70519717	T	C
9	chr9:70522445:T:G	0	70522445	G	T
9	chr9:70522574:G:A	0	70522574	A	G
9	chr9:70523371:T:C	0	70523371	C	T
9	chr9:70524127:C:T	0	70524127	T	C
9	chr9:70526565:TTC:T	0	70526565	T	TTC
9	chr9:70527636:G:A	0	70527636	A	G
9	chr9:70531866:C:T	0	70531866	T	C
9	chr9:70531949:ATAAT:A	0	70531949	A	ATAAT
9	chr9:70532522:T:C	0	70532522	C	T
9	chr9:70532612:T:C	0	70532612	C	T
9	chr9:70534304:T:C	0	70534304	C	T
9	chr9:70534866:G:A	0	70534866	A	G
9	chr9:70534981:C:T	0	70534981	T	C
9	chr9:70536002:C:T	0	70536002	T	C
9	chr9:70536068:C:T	0	70536068	T	C
9	chr9:70536799:C:T	0	70536799	T	C
9	chr9:70537054:C:T	0	70537054	T	C
9	chr9:70539661:T:C	0	70539661	C	T
9	chr9:70540074:A:G	0	70540074	G	A
9	chr9:70540666:C:G	0	70540666	G	C
9	chr9:70541475:G:A	0	70541475	A	G
9	chr9:70541583:T:C	0	70541583	C	T
9	chr9:70541722:G:T	0	70541722	T	G
9	chr9:70542500:G:A	0	70542500	A	G
9	chr9:70543647:G:A	0	70543647	A	G
9	chr9:70544211:A:C	0	70544211	C	A
9	chr9:70544783:A:C	0	70544783	C	A
9	chr9:70546158:C:T	0	70546158	T	C
9	chr9:70546258:C:T	0	70546258	T	C
9	chr9:70546638:T:C	0	70546638	C	T
9	chr9:70546965:T:C	0	70546965	C	T
9	chr9:70547320:C:T	0	70547320	T	C
9	chr9:70548319:T:G	0	70548319	G	T
9	chr9:70548668:G:A	0	70548668	A	G
9	chr9:70548684:T:C	0	70548684	C	T
9	chr9:70548919:T:C	0	70548919	C	T
9	chr9:70549796:T:C	0	70549796	C	T
9	chr9:70550162:C:T	0	70550162	T	C
9	chr9:70550229:G:A	0	70550229	A	G
9	chr9:70550347:T:C	0	70550347	C	T
9	chr9:70550670:C:T	0	70550670	T	C
9	chr9:70550717:G:A	0	70550717	A	G
9	chr9:70550900:A:G	0	70550900	G	A
9	chr9:70551020:C:T	0	70551020	T	C
9	chr9:70552122:G:A	0	70552122	A	G
9	chr9:70552704:A:G	0	70552704	G	A
9	chr9:70553764:C:T	0	70553764	T	C
9	chr9:70554820:A:G	0	70554820	G	A
9	chr9:70555466:C:T	0	70555466	T	C
9	chr9:70556697:T:C	0	70556697	C	T
9	chr9:70556722:A:C	0	70556722	C	A
9	chr9:70557073:G:A	0	70557073	A	G
9	chr9:70557097:G:T	0	70557097	T	G
9	chr9:70557317:C:A	0	70557317	A	C
9	chr9:70557384:C:T	0	70557384	T	C
9	chr9:70557408:G:C	0	70557408	C	G
9	chr9:70557462:A:G	0	70557462	G	A
9	chr9:70557496:G:C	0	70557496	C	G
9	chr9:70557885:T:C	0	70557885	C	T
9	chr9:70558266:A:C	0	70558266	C	A
9	chr9:70558293:C:T	0	70558293	T	C
9	chr9:70558748:T:C	0	70558748	C	T
9	chr9:70558765:G:A	0	70558765	A	G
9	chr9:70560664:G:A	0	70560664	A	G
9	chr9:70561225:C:T	0	70561225	T	C
9	chr9:70561332:C:T	0	70561332	T	C
9	chr9:70561336:T:G	0	70561336	G	T
9	chr9:70561420:C:A	0	70561420	A	C
9	chr9:70563028:T:A	0	70563028	A	T
9	chr9:70563746:G:A	0	70563746	A	G
9	chr9:70564295:G:A	0	70564295	A	G
9	chr9:70564858:T:C	0	70564858	C	T
9	chr9:70565061:C:T	0	70565061	T	C
9	chr9:70565199:G:T	0	70565199	T	G
9	chr9:70565367:C:T	0	70565367	T	C
9	chr9:70565531:G:C	0	70565531	C	G
9	chr9:70566544:G:A	0	70566544	A	G
9	chr9:70567833:C:T	0	70567833	T	C
9	chr9:70568083:T:A	0	70568083	A	T
9	chr9:70568365:G:A	0	70568365	A	G
9	chr9:70569084:C:T	0	70569084	T	C
9	chr9:70571367:G:A	0	70571367	A	G
9	chr9:70571403:C:G	0	70571403	G	C
9	chr9:70571982:GC:G	0	70571982	G	GC
9	chr9:70572183:T:A	0	70572183	A	T
9	chr9:70573062:C:T	0	70573062	T	C
9	chr9:70573450:G:A	0	70573450	A	G
9	chr9:70575417:T:G	0	70575417	G	T
9	chr9:70575482:G:T	0	70575482	T	G
9	chr9:70575516:T:G	0	70575516	G	T
9	chr9:70576511:T:C	0	70576511	C	T
9	chr9:70576762:C:T	0	70576762	T	C
9	chr9:70576813:G:A	0	70576813	A	G
9	chr9:70577058:G:C	0	70577058	C	G
9	chr9:70578455:A:G	0	70578455	G	A
9	chr9:70578512:T:C	0	70578512	C	T
9	chr9:70578621:C:T	0	70578621	T	C
9	chr9:70578669:C:T	0	70578669	T	C
9	chr9:70580473:G:T	0	70580473	T	G
9	chr9:70580781:C:T	0	70580781	T	C
9	chr9:70580787:C:T	0	70580787	T	C
9	chr9:70581239:G:GT	0	70581239	GT	G
9	chr9:70581750:C:T	0	70581750	T	C
9	chr9:70582931:A:G	0	70582931	G	A
9	chr9:70583437:T:C	0	70583437	C	T
9	chr9:70584567:C:T	0	70584567	T	C
9	chr9:70585991:T:C	0	70585991	C	T
9	chr9:70588594:G:T	0	70588594	T	G
9	chr9:70589180:T:C	0	70589180	C	T
9	chr9:70589361:C:A	0	70589361	A	C
9	chr9:70589515:A:G	0	70589515	G	A
9	chr9:70591438:G:C	0	70591438	C	G
9	chr9:70591653:C:T	0	70591653	T	C
9	chr9:70591658:C:T	0	70591658	T	C
9	chr9:70594128:G:A	0	70594128	A	G
9	chr9:70594886:A:G	0	70594886	G	A
9	chr9:70595386:A:G	0	70595386	G	A
9	chr9:70596456:G:T	0	70596456	T	G
9	chr9:70596972:T:A	0	70596972	A	T
9	chr9:70598694:A:G	0	70598694	G	A
9	chr9:70598819:C:T	0	70598819	T	C
9	chr9:70600927:A:G	0	70600927	G	A
9	chr9:70601107:T:C	0	70601107	C	T
9	chr9:70601630:C:T	0	70601630	T	C
9	chr9:70602074:C:T	0	70602074	T	C
9	chr9:70602878:A:G	0	70602878	G	A
9	chr9:70603740:C:T	0	70603740	T	C
9	chr9:70603845:G:A	0	70603845	A	G
9	chr9:70603974:T:A	0	70603974	A	T
9	chr9:70603976:C:T	0	70603976	T	C
9	chr9:70605775:A:G	0	70605775	G	A
9	chr9:70606244:A:G	0	70606244	G	A
9	chr9:70606246:A:G	0	70606246	G	A
9	chr9:70607088:G:A	0	70607088	A	G
9	chr9:70607235:T:C	0	70607235	C	T
9	chr9:70608540:A:G	0	70608540	G	A
9	chr9:70608906:A:C	0	70608906	C	A
9	chr9:70609644:C:T	0	70609644	T	C
9	chr9:70609863:G:A	0	70609863	A	G
9	chr9:70610391:A:G	0	70610391	G	A
9	chr9:70611392:C:T	0	70611392	T	C
9	chr9:70611477:A:G	0	70611477	G	A
9	chr9:70614469:C:A	0	70614469	A	C
9	chr9:70614802:T:A	0	70614802	A	T
9	chr9:70616746:C:T	0	70616746	T	C
9	chr9:70618405:T:A	0	70618405	A	T
9	chr9:70618587:A:G	0	70618587	G	A
9	chr9:70619860:G:T	0	70619860	T	G
9	chr9:70620054:C:A	0	70620054	A	C
9	chr9:70622338:G:A	0	70622338	A	G
9	chr9:70622397:T:C	0	70622397	C	T
9	chr9:70622770:G:C	0	70622770	C	G
9	chr9:70623249:C:G	0	70623249	G	C
9	chr9:70624146:C:T	0	70624146	T	C
9	chr9:70624334:C:T	0	70624334	T	C
9	chr9:70624381:G:A	0	70624381	A	G
9	chr9:70624689:C:T	0	70624689	T	C
9	chr9:70625110:T:C	0	70625110	C	T
9	chr9:70627217:A:G	0	70627217	G	A
9	chr9:70628274:T:C	0	70628274	C	T
9	chr9:70629363:T:C	0	70629363	C	T
9	chr9:70629438:T:C	0	70629438	C	T
9	chr9:70630191:A:T	0	70630191	T	A
9	chr9:70630284:A:G	0	70630284	G	A
9	chr9:70630949:A:AT	0	70630949	AT	A
9	chr9:70632431:T:C	0	70632431	C	T
9	chr9:70632754:C:T	0	70632754	T	C
9	chr9:70633607:T:G	0	70633607	G	T
9	chr9:70633908:A:T	0	70633908	T	A
9	chr9:70635121:C:T	0	70635121	T	C
9	chr9:70635983:T:C	0	70635983	C	T
9	chr9:70637357:T:C	0	70637357	C	T
9	chr9:70637391:C:G	0	70637391	G	C
9	chr9:70637627:A:C	0	70637627	C	A
9	chr9:70637737:G:A	0	70637737	A	G
9	chr9:70638575:C:A	0	70638575	A	C
9	chr9:70638593:CA:C	0	70638593	C	CA
9	chr9:70638856:C:G	0	70638856	G	C
9	chr9:70639268:C:T	0	70639268	T	C
9	chr9:70639736:CT:C	0	70639736	C	CT
9	chr9:70640075:T:C	0	70640075	C	T
9	chr9:70640421:A:C	0	70640421	C	A
9	chr9:70640516:G:C	0	70640516	C	G
9	chr9:70640638:G:A	0	70640638	A	G
9	chr9:70642980:G:A	0	70642980	A	G
9	chr9:70643052:A:T	0	70643052	T	A
9	chr9:70644889:C:T	0	70644889	T	C
9	chr9:70645271:A:G	0	70645271	G	A
9	chr9:70645516:C:G	0	70645516	G	C
9	chr9:70645603:AC:A	0	70645603	A	AC
9	chr9:70645660:C:A	0	70645660	A	C
9	chr9:70645766:A:T	0	70645766	T	A
9	chr9:70645926:G:C	0	70645926	C	G
9	chr9:70646724:A:G	0	70646724	G	A
9	chr9:70648261:G:C	0	70648261	C	G
9	chr9:70649051:G:A	0	70649051	A	G
9	chr9:70650013:T:C	0	70650013	C	T
9	chr9:70650071:G:A	0	70650071	A	G
9	chr9:70650387:C:T	0	70650387	T	C
9	chr9:70651194:G:A	0	70651194	A	G
9	chr9:70652691:T:A	0	70652691	A	T
9	chr9:70653320:T:C	0	70653320	C	T
9	chr9:70655230:T:C	0	70655230	C	T
9	chr9:70655356:C:T	0	70655356	T	C
9	chr9:70655660:G:A	0	70655660	A	G
9	chr9:70655947:C:T	0	70655947	T	C
9	chr9:70656254:C:A	0	70656254	A	C
9	chr9:70656545:A:AG	0	70656545	AG	A
9	chr9:70657633:T:A	0	70657633	A	T
9	chr9:70658041:A:G	0	70658041	G	A
9	chr9:70658487:G:A	0	70658487	A	G
9	chr9:70659081:G:T	0	70659081	T	G
9	chr9:70659691:T:C	0	70659691	C	T
9	chr9:70660196:G:A	0	70660196	A	G
9	chr9:70661133:GCAAGT:G	0	70661133	G	GCAAGT
9	chr9:70661158:T:C	0	70661158	C	T
9	chr9:70661327:A:G	0	70661327	G	A
9	chr9:70661550:A:G	0	70661550	G	A
9	chr9:70661571:A:G	0	70661571	G	A
9	chr9:70661646:T:C	0	70661646	C	T
9	chr9:70663416:G:A	0	70663416	A	G
9	chr9:70665041:A:G	0	70665041	G	A
9	chr9:70665464:A:G	0	70665464	G	A
9	chr9:70666061:C:G	0	70666061	G	C
9	chr9:70666442:G:A	0	70666442	A	G
9	chr9:70666818:TG:T	0	70666818	T	TG
9	chr9:70667413:G:A	0	70667413	A	G
9	chr9:70667899:A:G	0	70667899	G	A
9	chr9:70668521:T:C	0	70668521	C	T
9	chr9:70669006:C:T	0	70669006	T	C
9	chr9:70669274:A:G	0	70669274	G	A
9	chr9:70669355:T:G	0	70669355	G	T
9	chr9:70669577:G:A	0	70669577	A	G
9	chr9:70669869:T:C	0	70669869	C	T
9	chr9:70670539:C:T	0	70670539	T	C
9	chr9:70670647:C:T	0	70670647	T	C
9	chr9:70670672:T:C	0	70670672	C	T
9	chr9:70670744:G:A	0	70670744	A	G
9	chr9:70670913:T:G	0	70670913	G	T
9	chr9:70671009:T:C	0	70671009	C	T
9	chr9:70671320:C:T	0	70671320	T	C
9	chr9:70671429:G:A	0	70671429	A	G
9	chr9:70672481:A:G	0	70672481	G	A
9	chr9:70672953:A:G	0	70672953	G	A
9	chr9:70673283:A:ATT	0	70673283	ATT	A
9	chr9:70673340:A:G	0	70673340	G	A
9	chr9:70673822:A:G	0	70673822	G	A
9	chr9:70674018:T:C	0	70674018	C	T
9	chr9:70674328:T:C	0	70674328	C	T
9	chr9:70675683:T:C	0	70675683	C	T
9	chr9:70675795:G:A	0	70675795	A	G
9	chr9:70675837:C:T	0	70675837	T	C
9	chr9:70676326:C:T	0	70676326	T	C
9	chr9:70677725:T:A	0	70677725	A	T
9	chr9:70678150:A:G	0	70678150	G	A
9	chr9:70678583:A:G	0	70678583	G	A
9	chr9:70679860:C:T	0	70679860	T	C
9	chr9:70679994:G:T	0	70679994	T	G
9	chr9:70680214:T:G	0	70680214	G	T
9	chr9:70680786:G:T	0	70680786	T	G
9	chr9:70680804:C:T	0	70680804	T	C
9	chr9:70681484:C:T	0	70681484	T	C
9	chr9:70682126:T:A	0	70682126	A	T
9	chr9:70682941:A:G	0	70682941	G	A
9	chr9:70683120:C:T	0	70683120	T	C
9	chr9:70685323:G:T	0	70685323	T	G
9	chr9:70685380:GT:G	0	70685380	G	GT
9	chr9:70685494:C:G	0	70685494	G	C
9	chr9:70687580:T:C	0	70687580	C	T
9	chr9:70688203:G:A	0	70688203	A	G
9	chr9:70688401:C:T	0	70688401	T	C
9	chr9:70688614:A:G	0	70688614	G	A
9	chr9:70689073:A:G	0	70689073	G	A
9	chr9:70689222:G:A	0	70689222	A	G
9	chr9:70689765:A:G	0	70689765	G	A
9	chr9:70690034:G:A	0	70690034	A	G
9	chr9:70690542:TTATTTATTTA:T	0	70690542	T	TTATTTATTTA
9	chr9:70691174:A:T	0	70691174	T	A
9	chr9:70691373:ATGGACT:A	0	70691373	A	ATGGACT
9	chr9:70691473:G:A	0	70691473	A	G
9	chr9:70691635:C:A	0	70691635	A	C
9	chr9:70691900:T:C	0	70691900	C	T
9	chr9:70692301:A:G	0	70692301	G	A
9	chr9:70692419:G:A	0	70692419	A	G
9	chr9:70692574:G:A	0	70692574	A	G
9	chr9:70692704:G:C	0	70692704	C	G
9	chr9:70693075:A:T	0	70693075	T	A
9	chr9:70693344:T:C	0	70693344	C	T
9	chr9:70693425:C:T	0	70693425	T	C
9	chr9:70693452:G:A	0	70693452	A	G
9	chr9:70693610:G:A	0	70693610	A	G
9	chr9:70693637:G:C	0	70693637	C	G
9	chr9:70693651:G:C	0	70693651	C	G
9	chr9:70693710:G:A	0	70693710	A	G
9	chr9:70693734:C:T	0	70693734	T	C
9	chr9:70694181:T:C	0	70694181	C	T
9	chr9:70694204:G:T	0	70694204	T	G
9	chr9:70694218:G:A	0	70694218	A	G
9	chr9:70694310:C:G	0	70694310	G	C
9	chr9:70694619:T:C	0	70694619	C	T
9	chr9:70694641:C:T	0	70694641	T	C
9	chr9:70694819:C:T	0	70694819	T	C
9	chr9:70694951:C:T	0	70694951	T	C
9	chr9:70694962:G:A	0	70694962	A	G
9	chr9:70695769:G:T	0	70695769	T	G
9	chr9:70695842:A:G	0	70695842	G	A
9	chr9:70695906:C:T	0	70695906	T	C
9	chr9:70696120:T:C	0	70696120	C	T
9	chr9:70696265:G:A	0	70696265	A	G
9	chr9:70696601:T:C	0	70696601	C	T
9	chr9:70696821:T:A	0	70696821	A	T
9	chr9:70696876:C:T	0	70696876	T	C
9	chr9:70697070:G:A	0	70697070	A	G
9	chr9:70697201:T:G	0	70697201	G	T
9	chr9:70697213:C:A	0	70697213	A	C
9	chr9:70697451:G:A	0	70697451	A	G
9	chr9:70697714:C:G	0	70697714	G	C
9	chr9:70697876:C:T	0	70697876	T	C
9	chr9:70697885:C:T	0	70697885	T	C
9	chr9:70697947:T:C	0	70697947	C	T
9	chr9:70698167:C:T	0	70698167	T	C
9	chr9:70698240:T:A	0	70698240	A	T
9	chr9:70698574:G:A	0	70698574	A	G
9	chr9:70699095:A:G	0	70699095	G	A
9	chr9:70699522:T:C	0	70699522	C	T
9	chr9:70699547:G:A	0	70699547	A	G
9	chr9:70699693:G:A	0	70699693	A	G
9	chr9:70700856:G:A	0	70700856	A	G
9	chr9:70701005:G:A	0	70701005	A	G
9	chr9:70701114:A:G	0	70701114	G	A
9	chr9:70701200:C:T	0	70701200	T	C
9	chr9:70701464:G:A	0	70701464	A	G
9	chr9:70701591:TG:T	0	70701591	T	TG
9	chr9:70701880:T:C	0	70701880	C	T
9	chr9:70738322:G:A	0	70738322	A	G
9	chr9:70738788:C:T	0	70738788	T	C
9	chr9:70738828:C:A	0	70738828	A	C
9	chr9:70739602:T:A	0	70739602	A	T
9	chr9:70740469:GA:G	0	70740469	G	GA
9	chr9:70740641:A:G	0	70740641	G	A
9	chr9:70741272:C:T	0	70741272	T	C
9	chr9:70742095:A:G	0	70742095	G	A
9	chr9:70742751:T:C	0	70742751	C	T
9	chr9:70746457:G:A	0	70746457	A	G
9	chr9:70746544:G:A	0	70746544	A	G
9	chr9:70746670:A:T	0	70746670	T	A
9	chr9:70747688:G:T	0	70747688	T	G
9	chr9:70747783:T:C	0	70747783	C	T
9	chr9:70749982:T:C	0	70749982	C	T
9	chr9:70750193:G:A	0	70750193	A	G
9	chr9:70750626:G:C	0	70750626	C	G
9	chr9:70750834:C:T	0	70750834	T	C
9	chr9:70752285:G:A	0	70752285	A	G
9	chr9:70752940:T:C	0	70752940	C	T
9	chr9:70753200:G:A	0	70753200	A	G
9	chr9:70753861:C:T	0	70753861	T	C
9	chr9:70754585:C:T	0	70754585	T	C
9	chr9:70754771:T:C	0	70754771	C	T
9	chr9:70755013:G:A	0	70755013	A	G
9	chr9:70755665:C:T	0	70755665	T	C
9	chr9:70756226:G:A	0	70756226	A	G
9	chr9:70756551:CA:C	0	70756551	C	CA
9	chr9:70756554:C:T	0	70756554	T	C
9	chr9:70756693:C:T	0	70756693	T	C
9	chr9:70757089:C:G	0	70757089	G	C
9	chr9:70757475:C:T	0	70757475	T	C
9	chr9:70757914:T:C	0	70757914	C	T
9	chr9:70759230:A:G	0	70759230	G	A
9	chr9:70759538:T:A	0	70759538	A	T
9	chr9:70760749:G:A	0	70760749	A	G
9	chr9:70761952:A:G	0	70761952	G	A
9	chr9:70762141:A:C	0	70762141	C	A
9	chr9:70762889:A:C	0	70762889	C	A
9	chr9:70763741:T:C	0	70763741	C	T
9	chr9:70763836:T:C	0	70763836	C	T
9	chr9:70763974:T:C	0	70763974	C	T
9	chr9:70764068:C:G	0	70764068	G	C
9	chr9:70764117:G:A	0	70764117	A	G
9	chr9:70764176:T:A	0	70764176	A	T
9	chr9:70764457:A:G	0	70764457	G	A
9	chr9:70765230:C:T	0	70765230	T	C
9	chr9:70765598:CAAAAACA:C	0	70765598	C	CAAAAACA
9	chr9:70765780:G:T	0	70765780	T	G
9	chr9:70765864:A:G	0	70765864	G	A
9	chr9:70765914:A:C	0	70765914	C	A
9	chr9:70766221:T:A	0	70766221	A	T
9	chr9:70766521:ACAC:A	0	70766521	A	ACAC
9	chr9:70767442:G:A	0	70767442	A	G
9	chr9:70767635:C:A	0	70767635	A	C
9	chr9:70768153:T:C	0	70768153	C	T
9	chr9:70768448:C:T	0	70768448	T	C
9	chr9:70769514:C:CT	0	70769514	CT	C
9	chr9:70769772:AGAT:A	0	70769772	A	AGAT
9	chr9:70769801:T:C	0	70769801	C	T
9	chr9:70769938:G:T	0	70769938	T	G
9	chr9:70771244:G:C	0	70771244	C	G
9	chr9:70771557:A:G	0	70771557	G	A
9	chr9:70771720:T:A	0	70771720	A	T
9	chr9:70771792:G:A	0	70771792	A	G
9	chr9:70771865:T:C	0	70771865	C	T
9	chr9:70772017:C:G	0	70772017	G	C
9	chr9:70772098:A:G	0	70772098	G	A
9	chr9:70772109:A:G	0	70772109	G	A
9	chr9:70772126:T:C	0	70772126	C	T
9	chr9:70772418:G:A	0	70772418	A	G
9	chr9:70772520:G:A	0	70772520	A	G
9	chr9:70772608:C:A	0	70772608	A	C
9	chr9:70772620:G:A	0	70772620	A	G
9	chr9:70774003:C:T	0	70774003	T	C
9	chr9:70774418:C:A	0	70774418	A	C
9	chr9:70774448:G:T	0	70774448	T	G
9	chr9:70774869:CTGAA:C	0	70774869	C	CTGAA
9	chr9:70775018:G:A	0	70775018	A	G
9	chr9:70776068:T:C	0	70776068	C	T
9	chr9:70776168:C:T	0	70776168	T	C
9	chr9:70776453:T:C	0	70776453	C	T
9	chr9:70776665:A:C	0	70776665	C	A
9	chr9:70777514:A:G	0	70777514	G	A
9	chr9:70777617:C:G	0	70777617	G	C
9	chr9:70777648:T:C	0	70777648	C	T
9	chr9:70777733:G:A	0	70777733	A	G
9	chr9:70777988:CACAG:C	0	70777988	C	CACAG
9	chr9:70778067:T:C	0	70778067	C	T
9	chr9:70778274:C:T	0	70778274	T	C
9	chr9:70778385:T:A	0	70778385	A	T
9	chr9:70778737:A:T	0	70778737	T	A
9	chr9:70779445:C:T	0	70779445	T	C
9	chr9:70779557:G:C	0	70779557	C	G
9	chr9:70780281:A:G	0	70780281	G	A
9	chr9:70780558:A:G	0	70780558	G	A
9	chr9:70781092:A:G	0	70781092	G	A
9	chr9:70781093:G:A	0	70781093	A	G
9	chr9:70781108:G:A	0	70781108	A	G
9	chr9:70781225:G:A	0	70781225	A	G
9	chr9:70781831:C:T	0	70781831	T	C
9	chr9:70782174:C:T	0	70782174	T	C
9	chr9:70782409:G:A	0	70782409	A	G
9	chr9:70782476:T:G	0	70782476	G	T
9	chr9:70782506:C:T	0	70782506	T	C
9	chr9:70782584:A:G	0	70782584	G	A
9	chr9:70782758:A:T	0	70782758	T	A
9	chr9:70783349:G:A	0	70783349	A	G
9	chr9:70783498:C:A	0	70783498	A	C
9	chr9:70783532:C:A	0	70783532	A	C
9	chr9:70784834:G:A	0	70784834	A	G
9	chr9:70785860:G:A	0	70785860	A	G
9	chr9:70786558:G:A	0	70786558	A	G
9	chr9:70786589:A:G	0	70786589	G	A
9	chr9:70786966:A:G	0	70786966	G	A
9	chr9:70787140:A:C	0	70787140	C	A
9	chr9:70787203:G:A	0	70787203	A	G
9	chr9:70787285:G:A	0	70787285	A	G
9	chr9:70788263:C:T	0	70788263	T	C
9	chr9:70788272:A:T	0	70788272	T	A
9	chr9:70788935:G:A	0	70788935	A	G
9	chr9:70789578:C:T	0	70789578	T	C
9	chr9:70789747:T:C	0	70789747	C	T
9	chr9:70790328:G:A	0	70790328	A	G
9	chr9:70790948:T:C	0	70790948	C	T
9	chr9:70791324:C:T	0	70791324	T	C
9	chr9:70792498:G:A	0	70792498	A	G
9	chr9:70792590:C:G	0	70792590	G	C
9	chr9:70793602:T:G	0	70793602	G	T
9	chr9:70793734:A:G	0	70793734	G	A
9	chr9:70793819:C:T	0	70793819	T	C
9	chr9:70794112:C:A	0	70794112	A	C
9	chr9:70794174:A:AG	0	70794174	AG	A
9	chr9:70794186:T:G	0	70794186	G	T
9	chr9:70794420:G:A	0	70794420	A	G
9	chr9:70794524:T:C	0	70794524	C	T
9	chr9:70794682:C:T	0	70794682	T	C
9	chr9:70794964:A:G	0	70794964	G	A
9	chr9:70795494:C:T	0	70795494	T	C
9	chr9:70795748:T:C	0	70795748	C	T
9	chr9:70795800:T:C	0	70795800	C	T
9	chr9:70795831:C:T	0	70795831	T	C
9	chr9:70796256:G:A	0	70796256	A	G
9	chr9:70796882:A:G	0	70796882	G	A
9	chr9:70796931:C:T	0	70796931	T	C
9	chr9:70797246:T:G	0	70797246	G	T
9	chr9:70797524:T:C	0	70797524	C	T
9	chr9:70798119:A:C	0	70798119	C	A
9	chr9:70799033:T:C	0	70799033	C	T
9	chr9:70799122:C:T	0	70799122	T	C
9	chr9:70799554:G:A	0	70799554	A	G
9	chr9:70800052:A:G	0	70800052	G	A
9	chr9:70800811:T:G	0	70800811	G	T
9	chr9:70801146:G:A	0	70801146	A	G
9	chr9:70801743:A:G	0	70801743	G	A
9	chr9:70801881:C:T	0	70801881	T	C
9	chr9:70802435:C:G	0	70802435	G	C
9	chr9:70802463:C:T	0	70802463	T	C
9	chr9:70802860:A:C	0	70802860	C	A
9	chr9:70803300:T:C	0	70803300	C	T
9	chr9:70803339:A:G	0	70803339	G	A
9	chr9:70803778:CACA:C	0	70803778	C	CACA
9	chr9:70804402:A:C	0	70804402	C	A
9	chr9:70804584:G:C	0	70804584	C	G
9	chr9:70804644:G:A	0	70804644	A	G
9	chr9:70804713:C:G	0	70804713	G	C
9	chr9:70805292:G:A	0	70805292	A	G
9	chr9:70805775:G:A	0	70805775	A	G
9	chr9:70806656:C:T	0	70806656	T	C
9	chr9:70806958:C:A	0	70806958	A	C
9	chr9:70807156:G:A	0	70807156	A	G
9	chr9:70808009:C:A	0	70808009	A	C
9	chr9:70809222:G:A	0	70809222	A	G
9	chr9:70809414:T:A	0	70809414	A	T
9	chr9:70809460:T:A	0	70809460	A	T
9	chr9:70809519:G:A	0	70809519	A	G
9	chr9:70809592:A:G	0	70809592	G	A
9	chr9:70809653:T:C	0	70809653	C	T
9	chr9:70809868:C:T	0	70809868	T	C
9	chr9:70810391:C:A	0	70810391	A	C
9	chr9:70810484:T:C	0	70810484	C	T
9	chr9:70810852:C:G	0	70810852	G	C
9	chr9:70810911:G:T	0	70810911	T	G
9	chr9:70811937:G:A	0	70811937	A	G
9	chr9:70812317:C:T	0	70812317	T	C
9	chr9:70812680:A:G	0	70812680	G	A
9	chr9:70812681:G:T	0	70812681	T	G
9	chr9:70813149:G:A	0	70813149	A	G
9	chr9:70813255:A:C	0	70813255	C	A
9	chr9:70813520:G:A	0	70813520	A	G
9	chr9:70813616:G:A	0	70813616	A	G
9	chr9:70813640:C:T	0	70813640	T	C
9	chr9:70814100:A:C	0	70814100	C	A
9	chr9:70814507:T:G	0	70814507	G	T
9	chr9:70814860:C:G	0	70814860	G	C
9	chr9:70815286:T:TTAAC	0	70815286	TTAAC	T
9	chr9:70815423:G:T	0	70815423	T	G
9	chr9:70815452:C:T	0	70815452	T	C
9	chr9:70815506:A:T	0	70815506	T	A
9	chr9:70815510:C:T	0	70815510	T	C
9	chr9:70815553:T:TA	0	70815553	TA	T
9	chr9:70815628:C:T	0	70815628	T	C
9	chr9:70815633:G:A	0	70815633	A	G
9	chr9:70816100:A:G	0	70816100	G	A
9	chr9:70816459:G:A	0	70816459	A	G
9	chr9:70817286:G:A	0	70817286	A	G
9	chr9:70817361:C:A	0	70817361	A	C
9	chr9:70817461:T:C	0	70817461	C	T
9	chr9:70819163:C:T	0	70819163	T	C
9	chr9:70819249:G:T	0	70819249	T	G
9	chr9:70819669:T:C	0	70819669	C	T
9	chr9:70819893:A:G	0	70819893	G	A
9	chr9:70820005:A:G	0	70820005	G	A
9	chr9:70820078:G:A	0	70820078	A	G
9	chr9:70820112:G:A	0	70820112	A	G
9	chr9:70820812:C:T	0	70820812	T	C
9	chr9:70820890:A:C	0	70820890	C	A
9	chr9:70821081:T:A	0	70821081	A	T
9	chr9:70821090:A:G	0	70821090	G	A
9	chr9:70821233:C:T	0	70821233	T	C
9	chr9:70821385:G:A	0	70821385	A	G
9	chr9:70821440:A:T	0	70821440	T	A
9	chr9:70821547:C:T	0	70821547	T	C
9	chr9:70821708:T:C	0	70821708	C	T
9	chr9:70822055:C:T	0	70822055	T	C
9	chr9:70822521:A:G	0	70822521	G	A
9	chr9:70822908:A:G	0	70822908	G	A
9	chr9:70823095:C:T	0	70823095	T	C
9	chr9:70823399:CT:C	0	70823399	C	CT
9	chr9:70823568:C:T	0	70823568	T	C
9	chr9:70823782:C:T	0	70823782	T	C
9	chr9:70824228:AG:A	0	70824228	A	AG
9	chr9:70824234:G:A	0	70824234	A	G
9	chr9:70825188:A:G	0	70825188	G	A
9	chr9:70825789:C:T	0	70825789	T	C
9	chr9:70826982:T:C	0	70826982	C	T
9	chr9:70827043:T:C	0	70827043	C	T
9	chr9:70827441:T:C	0	70827441	C	T
9	chr9:70827497:C:T	0	70827497	T	C
9	chr9:70827500:C:T	0	70827500	T	C
9	chr9:70827536:G:A	0	70827536	A	G
9	chr9:70827719:G:A	0	70827719	A	G
9	chr9:70827736:A:T	0	70827736	T	A
9	chr9:70827808:C:T	0	70827808	T	C
9	chr9:70828288:A:G	0	70828288	G	A
9	chr9:70828377:C:T	0	70828377	T	C
9	chr9:70828511:T:TA	0	70828511	TA	T
9	chr9:70829066:T:C	0	70829066	C	T
9	chr9:70829217:T:A	0	70829217	A	T
9	chr9:70829322:G:A	0	70829322	A	G
9	chr9:70829423:C:A	0	70829423	A	C
9	chr9:70829507:G:C	0	70829507	C	G
9	chr9:70830084:A:C	0	70830084	C	A
9	chr9:70830093:T:A	0	70830093	A	T
9	chr9:70830259:A:G	0	70830259	G	A
9	chr9:70831126:T:G	0	70831126	G	T
9	chr9:70831264:C:T	0	70831264	T	C
9	chr9:70831457:A:G	0	70831457	G	A
9	chr9:70831782:G:C	0	70831782	C	G
9	chr9:70832599:C:T	0	70832599	T	C
9	chr9:70832657:A:G	0	70832657	G	A
9	chr9:70833139:C:T	0	70833139	T	C
9	chr9:70833219:T:C	0	70833219	C	T
9	chr9:70833484:T:A	0	70833484	A	T
9	chr9:70833844:T:C	0	70833844	C	T
9	chr9:70833973:G:A	0	70833973	A	G
9	chr9:70834437:C:T	0	70834437	T	C
9	chr9:70835076:A:G	0	70835076	G	A
9	chr9:70835680:C:T	0	70835680	T	C
9	chr9:70836147:G:A	0	70836147	A	G
9	chr9:70836821:G:A	0	70836821	A	G
9	chr9:70837172:A:G	0	70837172	G	A
9	chr9:70837371:G:A	0	70837371	A	G
9	chr9:70837585:C:G	0	70837585	G	C
9	chr9:70837873:T:A	0	70837873	A	T
9	chr9:70837967:A:G	0	70837967	G	A
9	chr9:70837986:A:G	0	70837986	G	A
9	chr9:70838010:C:T	0	70838010	T	C
9	chr9:70838127:G:T	0	70838127	T	G
9	chr9:70838129:G:A	0	70838129	A	G
9	chr9:70838232:T:A	0	70838232	A	T
9	chr9:70838378:T:C	0	70838378	C	T
9	chr9:70838582:G:A	0	70838582	A	G
9	chr9:70838589:C:T	0	70838589	T	C
9	chr9:70838903:G:A	0	70838903	A	G
9	chr9:70839048:A:T	0	70839048	T	A
9	chr9:70839283:T:C	0	70839283	C	T
9	chr9:70839313:C:T	0	70839313	T	C
9	chr9:70839314:A:G	0	70839314	G	A
9	chr9:70839367:T:C	0	70839367	C	T
9	chr9:70839906:T:C	0	70839906	C	T
9	chr9:70840767:A:G	0	70840767	G	A
9	chr9:70840931:C:T	0	70840931	T	C
9	chr9:70841120:C:T	0	70841120	T	C
9	chr9:70841737:G:A	0	70841737	A	G
9	chr9:70841824:A:T	0	70841824	T	A
9	chr9:70841905:G:A	0	70841905	A	G
9	chr9:70842156:A:T	0	70842156	T	A
9	chr9:70842209:T:C	0	70842209	C	T
9	chr9:70842226:C:T	0	70842226	T	C
9	chr9:70842458:A:G	0	70842458	G	A
9	chr9:70842766:G:A	0	70842766	A	G
9	chr9:70842916:G:A	0	70842916	A	G
9	chr9:70842945:A:G	0	70842945	G	A
9	chr9:70843384:T:C	0	70843384	C	T
9	chr9:70843425:A:G	0	70843425	G	A
9	chr9:70843616:C:T	0	70843616	T	C
9	chr9:70843617:G:A	0	70843617	A	G
9	chr9:70843792:TA:T	0	70843792	T	TA
9	chr9:70843866:T:C	0	70843866	C	T
9	chr9:70843952:C:T	0	70843952	T	C
9	chr9:70844718:A:T	0	70844718	T	A
9	chr9:70844781:C:T	0	70844781	T	C
9	chr9:70845044:A:G	0	70845044	G	A
9	chr9:70845175:A:G	0	70845175	G	A
9	chr9:70845250:G:A	0	70845250	A	G
9	chr9:70845603:C:T	0	70845603	T	C
9	chr9:70845856:C:A	0	70845856	A	C
9	chr9:70846068:C:T	0	70846068	T	C
9	chr9:70846642:G:C	0	70846642	C	G
9	chr9:70846808:C:T	0	70846808	T	C
9	chr9:70846858:A:G	0	70846858	G	A
9	chr9:70847058:C:T	0	70847058	T	C
9	chr9:70847059:A:G	0	70847059	G	A
9	chr9:70847163:C:T	0	70847163	T	C
9	chr9:70847529:A:AG	0	70847529	AG	A
9	chr9:70847577:G:T	0	70847577	T	G
9	chr9:70847681:CAGA:C	0	70847681	C	CAGA
9	chr9:70847868:G:A	0	70847868	A	G
9	chr9:70848403:T:A	0	70848403	A	T
9	chr9:70849213:C:T	0	70849213	T	C
9	chr9:70849280:G:C	0	70849280	C	G
9	chr9:70849396:C:T	0	70849396	T	C
9	chr9:70849411:C:A	0	70849411	A	C
9	chr9:70849441:G:A	0	70849441	A	G
9	chr9:70849542:T:G	0	70849542	G	T
9	chr9:70849546:G:A	0	70849546	A	G
9	chr9:70850702:T:C	0	70850702	C	T
9	chr9:70850703:G:A	0	70850703	A	G
9	chr9:70850917:T:C	0	70850917	C	T
9	chr9:70850972:A:T	0	70850972	T	A
9	chr9:70851046:T:C	0	70851046	C	T
9	chr9:70851614:T:C	0	70851614	C	T
9	chr9:70851899:C:A	0	70851899	A	C
9	chr9:70852273:T:C	0	70852273	C	T
9	chr9:70852309:C:T	0	70852309	T	C
9	chr9:70852708:C:T	0	70852708	T	C
9	chr9:70852988:G:T	0	70852988	T	G
9	chr9:70853097:T:A	0	70853097	A	T
9	chr9:70854399:A:T	0	70854399	T	A
9	chr9:70854725:C:T	0	70854725	T	C
9	chr9:70855032:C:T	0	70855032	T	C
9	chr9:70855695:C:T	0	70855695	T	C
9	chr9:70856001:T:C	0	70856001	C	T
9	chr9:70856366:T:C	0	70856366	C	T
9	chr9:70856552:A:G	0	70856552	G	A
9	chr9:70856740:G:C	0	70856740	C	G
9	chr9:70856836:TAA:CAA	0	70856836	CAA	TAA
9	chr9:70856867:T:C	0	70856867	C	T
9	chr9:70856906:C:T	0	70856906	T	C
9	chr9:70857323:GCT:G	0	70857323	G	GCT
9	chr9:70857326:GGT:G	0	70857326	G	GGT
9	chr9:70857888:C:T	0	70857888	T	C
9	chr9:70857902:T:C	0	70857902	C	T
9	chr9:70858485:C:T	0	70858485	T	C
9	chr9:70858680:C:T	0	70858680	T	C
9	chr9:70858852:A:G	0	70858852	G	A
9	chr9:70858897:G:A	0	70858897	A	G
9	chr9:70859254:A:G	0	70859254	G	A
9	chr9:70859414:C:T	0	70859414	T	C
9	chr9:70859614:T:C	0	70859614	C	T
9	chr9:70859732:G:A	0	70859732	A	G
9	chr9:70860018:C:T	0	70860018	T	C
9	chr9:70860029:A:G	0	70860029	G	A
9	chr9:70860367:C:T	0	70860367	T	C
9	chr9:70860615:T:C	0	70860615	C	T
9	chr9:70860889:T:C	0	70860889	C	T
9	chr9:70861000:G:A	0	70861000	A	G
9	chr9:70861082:G:A	0	70861082	A	G
9	chr9:70861102:A:T	0	70861102	T	A
9	chr9:70861581:G:A	0	70861581	A	G
9	chr9:70862225:T:C	0	70862225	C	T
9	chr9:70862645:T:G	0	70862645	G	T
9	chr9:70863917:G:A	0	70863917	A	G
9	chr9:70864043:A:T	0	70864043	T	A
9	chr9:70864233:G:A	0	70864233	A	G
9	chr9:70865104:A:C	0	70865104	C	A
9	chr9:70865167:C:T	0	70865167	T	C
9	chr9:70865324:T:C	0	70865324	C	T
9	chr9:70865710:A:G	0	70865710	G	A
9	chr9:70865887:G:A	0	70865887	A	G
9	chr9:70866792:T:A	0	70866792	A	T
9	chr9:70867731:T:A	0	70867731	A	T
9	chr9:70867846:T:C	0	70867846	C	T
9	chr9:70868214:T:C	0	70868214	C	T
9	chr9:70868678:G:T	0	70868678	T	G
9	chr9:70869005:A:G	0	70869005	G	A
9	chr9:70869889:T:A	0	70869889	A	T
9	chr9:70870132:G:A	0	70870132	A	G
9	chr9:70870530:A:G	0	70870530	G	A
9	chr9:70870843:C:A	0	70870843	A	C
9	chr9:70871118:G:A	0	70871118	A	G
9	chr9:70871427:C:T	0	70871427	T	C
9	chr9:70873648:T:C	0	70873648	C	T
9	chr9:70874467:C:A	0	70874467	A	C
9	chr9:70875255:G:A	0	70875255	A	G
9	chr9:70875368:T:C	0	70875368	C	T
9	chr9:70875950:A:G	0	70875950	G	A
9	chr9:70876563:A:T	0	70876563	T	A
9	chr9:70877215:G:A	0	70877215	A	G
9	chr9:70877591:G:A	0	70877591	A	G
9	chr9:70877856:A:T	0	70877856	T	A
9	chr9:70878050:A:G	0	70878050	G	A
9	chr9:70878406:T:G	0	70878406	G	T
9	chr9:70878812:G:A	0	70878812	A	G
9	chr9:70879412:A:T	0	70879412	T	A
9	chr9:70879522:C:T	0	70879522	T	C
9	chr9:70880194:G:T	0	70880194	T	G
9	chr9:70881079:G:C	0	70881079	C	G
9	chr9:70882051:T:G	0	70882051	G	T
9	chr9:70882602:G:A	0	70882602	A	G
9	chr9:70882686:G:C	0	70882686	C	G
9	chr9:70883255:T:G	0	70883255	G	T
9	chr9:70885565:G:A	0	70885565	A	G
9	chr9:70885941:T:C	0	70885941	C	T
9	chr9:70886728:A:G	0	70886728	G	A
9	chr9:70887260:T:C	0	70887260	C	T
9	chr9:70887454:T:C	0	70887454	C	T
9	chr9:70887508:T:G	0	70887508	G	T
9	chr9:70887720:A:G	0	70887720	G	A
9	chr9:70889229:A:C	0	70889229	C	A
9	chr9:70890995:G:A	0	70890995	A	G
9	chr9:70892141:A:G	0	70892141	G	A
9	chr9:70892180:C:T	0	70892180	T	C
9	chr9:70892537:G:A	0	70892537	A	G
9	chr9:70893636:C:T	0	70893636	T	C
9	chr9:70893652:G:GA	0	70893652	GA	G
9	chr9:70893777:T:C	0	70893777	C	T
9	chr9:70893951:G:A	0	70893951	A	G
9	chr9:70894070:G:A	0	70894070	A	G
9	chr9:70894104:T:C	0	70894104	C	T
9	chr9:70894761:C:T	0	70894761	T	C
9	chr9:70894818:G:C	0	70894818	C	G
9	chr9:70894966:T:C	0	70894966	C	T
9	chr9:70895025:T:C	0	70895025	C	T
9	chr9:70895357:C:T	0	70895357	T	C
9	chr9:70895801:A:G	0	70895801	G	A
9	chr9:70895964:A:C	0	70895964	C	A
9	chr9:70896716:A:G	0	70896716	G	A
9	chr9:70897160:C:T	0	70897160	T	C
9	chr9:70898344:G:A	0	70898344	A	G
9	chr9:70898432:T:G	0	70898432	G	T
9	chr9:70898617:G:T	0	70898617	T	G
9	chr9:70898678:G:A	0	70898678	A	G
9	chr9:70898696:T:C	0	70898696	C	T
9	chr9:70898895:A:G	0	70898895	G	A
9	chr9:70899508:A:G	0	70899508	G	A
9	chr9:70900042:G:A	0	70900042	A	G
9	chr9:70900855:T:C	0	70900855	C	T
9	chr9:70901489:A:G	0	70901489	G	A
9	chr9:70902189:G:A	0	70902189	A	G
9	chr9:70904483:G:A	0	70904483	A	G
9	chr9:70907878:T:C	0	70907878	C	T
9	chr9:70908717:A:G	0	70908717	G	A
9	chr9:70908943:T:C	0	70908943	C	T
9	chr9:70910238:T:C	0	70910238	C	T
9	chr9:70910599:T:C	0	70910599	C	T
9	chr9:70910639:G:A	0	70910639	A	G
9	chr9:70910850:G:A	0	70910850	A	G
9	chr9:70911823:A:T	0	70911823	T	A
9	chr9:70912222:T:C	0	70912222	C	T
9	chr9:70912542:A:G	0	70912542	G	A
9	chr9:70913280:T:C	0	70913280	C	T
9	chr9:70913333:G:T	0	70913333	T	G
9	chr9:70913638:G:A	0	70913638	A	G
9	chr9:70915362:A:G	0	70915362	G	A
9	chr9:70915555:T:C	0	70915555	C	T
9	chr9:70915585:A:G	0	70915585	G	A
9	chr9:70915944:TAATC:T	0	70915944	T	TAATC
9	chr9:70917613:T:C	0	70917613	C	T
9	chr9:70918270:T:C	0	70918270	C	T
9	chr9:70918837:A:T	0	70918837	T	A
9	chr9:70919094:A:G	0	70919094	G	A
9	chr9:70919581:G:T	0	70919581	T	G
9	chr9:70919881:T:A	0	70919881	A	T
9	chr9:70921500:A:G	0	70921500	G	A
9	chr9:70921571:C:T	0	70921571	T	C
9	chr9:70921576:G:A	0	70921576	A	G
9	chr9:70921849:C:T	0	70921849	T	C
9	chr9:70922484:T:C	0	70922484	C	T
```
