## Supplementary material for "Characterization of shared and ancestry-specific signals driving complex traits using multi-ancestry fine-mapping": mesusieoutput

```
                 eur          afr      eur_afr
   [1,] 0.0001322834 9.343559e-05 3.009961e-05
   [2,] 0.0002733759 1.185486e-04 7.184881e-05
   [3,] 0.0001442421 1.255234e-04 4.470408e-05
   [4,] 0.0001532637 9.503234e-05 2.970299e-05
   [5,] 0.0001332426 8.247777e-05 2.602748e-05
   [6,] 0.0001744294 1.567252e-04 4.933982e-05
   [7,] 0.0003868843 1.085297e-04 9.146302e-05
   [8,] 0.0001531994 1.020805e-04 3.028796e-05
   [9,] 0.0003419388 1.541263e-04 1.084359e-04
  [10,] 0.0001627388 1.610439e-04 4.794443e-05
  [11,] 0.0009073131 8.545843e-05 1.397196e-04
  [12,] 0.0007833471 9.727757e-05 7.638186e-05
  [13,] 0.0001692250 2.597414e-04 9.695956e-05
  [14,] 0.0003950376 1.423762e-04 1.069601e-04
  [15,] 0.0001608460 1.754511e-04 4.908097e-05
  [16,] 0.0001619356 1.838603e-04 4.935809e-05
  [17,] 0.0012587731 1.036479e-04 1.623541e-04
  [18,] 0.0001606991 8.220820e-05 2.547767e-05
  [19,] 0.0001760999 1.483634e-04 4.347883e-05
  [20,] 0.0010755947 1.026599e-04 1.344783e-04
  [21,] 0.0001764796 1.476868e-04 4.338129e-05
  [22,] 0.0001877855 1.503007e-04 4.719149e-05
  [23,] 0.0001776568 8.299704e-05 2.666318e-05
  [24,] 0.0012306466 1.026084e-04 1.442092e-04
  [25,] 0.0001332492 1.940171e-04 5.729412e-05
  [26,] 0.0012912565 1.026363e-04 1.547786e-04
  [27,] 0.0001773457 8.269275e-05 2.677179e-05
  [28,] 0.0001780425 1.478472e-04 4.261707e-05
  [29,] 0.0012363707 1.024984e-04 1.392546e-04
  [30,] 0.0001332682 2.154075e-04 4.508426e-05
  [31,] 0.0001633607 8.145385e-05 2.647544e-05
  [32,] 0.0001344039 2.272033e-04 6.763701e-05
  [33,] 0.0001637665 1.811681e-04 4.919089e-05
  [34,] 0.0001679661 8.171332e-05 2.628230e-05
  [35,] 0.0001495228 1.194506e-04 3.201262e-05
  [36,] 0.0036310810 1.348956e-04 1.379204e-04
  [37,] 0.0001667768 1.159118e-04 3.600585e-05
  [38,] 0.0001741551 1.533420e-04 5.126299e-05
  [39,] 0.0001757796 1.052940e-04 3.520718e-05
  [40,] 0.0004751452 1.730139e-04 1.228780e-04
  [41,] 0.0007609094 1.584126e-04 3.764826e-04
  [42,] 0.0001624302 1.197256e-04 5.233631e-05
  [43,] 0.0001828467 1.757325e-04 4.743897e-05
  [44,] 0.0001371981 3.159851e-04 6.306527e-05
  [45,] 0.0002849649 9.101881e-05 3.223855e-05
  [46,] 0.0001592529 1.141118e-04 4.830853e-05
  [47,] 0.0001284858 1.286103e-04 3.267238e-05
  [48,] 0.0001289025 1.144082e-04 2.991705e-05
  [49,] 0.0004778734 1.700702e-04 1.143187e-04
  [50,] 0.0002661069 8.973622e-05 3.313933e-05
  [51,] 0.0002611442 1.015013e-04 3.407007e-05
  [52,] 0.0002626112 1.581656e-04 6.529574e-05
  [53,] 0.0001827955 1.723165e-04 4.691530e-05
  [54,] 0.0002720548 1.052308e-04 4.103745e-05
  [55,] 0.0001821572 2.002487e-04 5.192155e-05
  [56,] 0.0001835639 1.692744e-04 4.618781e-05
  [57,] 0.0002507030 1.239490e-04 6.427376e-05
  [58,] 0.0001578177 8.979401e-05 3.440531e-05
  [59,] 0.0001829140 1.711587e-04 4.659319e-05
  [60,] 0.0002537088 1.117361e-04 3.796800e-05
  [61,] 0.0003079168 1.210087e-04 9.866203e-05
  [62,] 0.0002466382 1.128537e-04 4.491268e-05
  [63,] 0.0001735240 1.800636e-04 5.620533e-05
  [64,] 0.0001944779 2.105607e-04 5.574809e-05
  [65,] 0.0001395557 9.443347e-05 3.270454e-05
  [66,] 0.0001813435 2.080870e-04 5.151417e-05
  [67,] 0.0001781083 1.118537e-04 3.162661e-05
  [68,] 0.0001716305 1.269273e-04 4.054277e-05
  [69,] 0.0001853496 1.218135e-04 3.833451e-05
  [70,] 0.0001514566 1.621093e-04 4.729311e-05
  [71,] 0.0001841583 1.984612e-04 4.916306e-05
  [72,] 0.0002927150 9.105534e-05 3.565109e-05
  [73,] 0.0002374032 1.632559e-04 8.712565e-05
  [74,] 0.0002304043 1.744247e-04 9.187534e-05
  [75,] 0.0001797087 2.043383e-04 5.550649e-05
  [76,] 0.0001879444 1.340267e-04 6.332841e-05
  [77,] 0.0001729148 1.612091e-04 5.152067e-05
  [78,] 0.0001796913 1.528825e-04 4.344668e-05
  [79,] 0.0002384792 1.751739e-04 9.689838e-05
  [80,] 0.0002237333 1.616916e-04 8.012013e-05
  [81,] 0.0002239012 1.616916e-04 8.018768e-05
  [82,] 0.0002154512 1.590942e-04 7.387266e-05
  [83,] 0.0001897944 1.393989e-04 4.915019e-05
  [84,] 0.0001728998 1.610753e-04 5.189067e-05
  [85,] 0.0001984698 1.440170e-04 5.559919e-05
  [86,] 0.0001966910 1.436089e-04 5.458282e-05
  [87,] 0.0001728315 1.610753e-04 5.183321e-05
  [88,] 0.0001299470 8.262657e-05 2.565763e-05
  [89,] 0.0001786810 1.206408e-04 4.167529e-05
  [90,] 0.0001541414 1.055852e-04 3.386020e-05
  [91,] 0.0001972214 1.438340e-04 5.501240e-05
  [92,] 0.0001578097 1.841370e-04 7.106518e-05
  [93,] 0.0001913551 8.813756e-05 2.842296e-05
  [94,] 0.0001245689 8.610909e-05 2.516370e-05
  [95,] 0.0001453579 8.079236e-05 2.601483e-05
  [96,] 0.0001321200 9.024037e-05 2.826993e-05
  [97,] 0.0001475686 8.127214e-05 2.634035e-05
  [98,] 0.0001451609 8.120258e-05 2.593380e-05
  [99,] 0.0001470171 8.158176e-05 2.477735e-05
 [100,] 0.0001466686 8.201470e-05 2.464521e-05
 [101,] 0.0001412522 8.807697e-05 2.883248e-05
 [102,] 0.0001454969 8.281939e-05 2.443977e-05
 [103,] 0.0001456996 8.154371e-05 2.474818e-05
 [104,] 0.0001447701 8.122741e-05 2.600074e-05
 [105,] 0.0001459424 8.147198e-05 2.478271e-05
 [106,] 0.0001424362 8.802055e-05 2.893194e-05
 [107,] 0.0002936168 1.993664e-04 1.499894e-04
 [108,] 0.0001463560 8.149027e-05 2.479152e-05
 [109,] 0.0001779366 1.135182e-04 3.590570e-05
 [110,] 0.0001782213 9.477294e-05 2.767421e-05
 [111,] 0.0001328988 1.430938e-04 3.225613e-05
 [112,] 0.0001407407 1.366614e-04 2.969357e-05
 [113,] 0.0001462696 1.069640e-04 3.340033e-05
 [114,] 0.0001876364 2.127412e-04 4.876280e-05
 [115,] 0.0001788664 1.244645e-04 3.483447e-05
 [116,] 0.0001275829 1.911416e-04 4.239317e-05
 [117,] 0.0001582602 9.019598e-05 3.414024e-05
 [118,] 0.0001348754 7.266825e-04 2.192647e-04
 [119,] 0.0001377022 6.262343e-04 1.951796e-04
 [120,] 0.0002162350 1.086414e-03 1.617525e-04
 [121,] 0.0001860415 2.096804e-04 4.869961e-05
 [122,] 0.0001305537 4.112255e-04 8.974583e-05
 [123,] 0.0002126780 1.625657e-04 6.182351e-05
 [124,] 0.0001591879 4.698020e-04 2.052534e-04
 [125,] 0.0001847656 7.398402e-04 4.537890e-04
 [126,] 0.0001854498 6.984228e-04 4.315763e-04
 [127,] 0.0001937357 6.677576e-04 4.427427e-04
 [128,] 0.0001377005 6.184442e-04 1.925554e-04
 [129,] 0.0001987687 6.212269e-04 4.279190e-04
 [130,] 0.0001887457 1.643199e-04 4.576658e-05
 [131,] 0.0001738798 9.850883e-05 3.437711e-05
 [132,] 0.0001265558 2.161290e-04 4.812012e-05
 [133,] 0.0001361428 1.055646e-04 2.933265e-05
 [134,] 0.0001899560 2.098599e-04 5.167602e-05
 [135,] 0.0002228414 1.847993e-04 1.057674e-04
 [136,] 0.0001962663 1.118087e-04 4.722884e-05
 [137,] 0.0002014134 1.625765e-04 5.886924e-05
 [138,] 0.0001842626 9.873830e-05 3.558780e-05
 [139,] 0.0001336172 1.027109e-04 3.478792e-05
 [140,] 0.0001905661 1.018567e-04 3.654918e-05
 [141,] 0.0001335892 1.047294e-04 3.553164e-05
 [142,] 0.0001317663 1.345754e-04 3.140990e-05
 [143,] 0.0001266261 8.395663e-04 1.599808e-04
 [144,] 0.0001276333 1.042296e-04 2.929343e-05
 [145,] 0.0001953175 1.163499e-04 4.668837e-05
 [146,] 0.0001829914 1.084302e-04 3.933807e-05
 [147,] 0.0001850474 1.176177e-04 4.400787e-05
 [148,] 0.0001924921 1.003835e-04 3.904321e-05
 [149,] 0.0002023090 1.626335e-04 6.009919e-05
 [150,] 0.0001932451 1.015276e-04 4.017617e-05
 [151,] 0.0001565398 9.595948e-05 2.497103e-05
 [152,] 0.0002001407 1.627203e-04 5.967083e-05
 [153,] 0.0001847315 1.188577e-04 4.449113e-05
 [154,] 0.0001867914 1.228530e-04 4.701339e-05
 [155,] 0.0001864797 1.318516e-04 5.087798e-05
 [156,] 0.0001837495 1.717570e-04 4.268473e-05
 [157,] 0.0001270774 1.020065e-03 1.835615e-04
 [158,] 0.0001891839 1.391515e-04 5.531575e-05
 [159,] 0.0002396705 5.583904e-04 4.758690e-04
 [160,] 0.0001852930 1.409578e-04 5.429494e-05
 [161,] 0.0001474252 8.379257e-04 3.056905e-04
 [162,] 0.0001599177 9.689545e-05 3.267943e-05
 [163,] 0.0001722251 9.921574e-05 3.531440e-05
 [164,] 0.0001281889 1.139435e-04 3.349572e-05
 [165,] 0.0001265500 1.237959e-04 3.339385e-05
 [166,] 0.0001471077 1.424489e-04 5.064200e-05
 [167,] 0.0001834848 1.621967e-04 6.225168e-05
 [168,] 0.0001268424 1.159376e-04 3.143865e-05
 [169,] 0.0001266319 1.168220e-04 3.183541e-05
 [170,] 0.0001263239 1.194194e-04 3.280121e-05
 [171,] 0.0001776577 2.656258e-04 6.117409e-05
 [172,] 0.0002564252 1.446296e-04 6.790557e-05
 [173,] 0.0001280206 2.353832e-03 3.890044e-04
 [174,] 0.0002494505 1.341571e-04 4.118604e-05
 [175,] 0.0001751807 9.957158e-05 3.602596e-05
 [176,] 0.0002495044 1.462993e-04 4.514711e-05
 [177,] 0.0001277382 1.139462e-04 3.335854e-05
 [178,] 0.0001262248 1.153587e-04 3.306066e-05
 [179,] 0.0002615491 1.228729e-04 5.503883e-05
 [180,] 0.0002499395 1.213471e-04 3.546184e-05
 [181,] 0.0002073015 2.020229e-04 1.116002e-04
 [182,] 0.0001854564 1.467978e-04 5.691944e-05
 [183,] 0.0002027495 1.844624e-04 9.266231e-05
 [184,] 0.0001975444 1.728299e-04 8.246345e-05
 [185,] 0.0001857540 1.687829e-04 6.668167e-05
 [186,] 0.0001722047 1.230414e-04 4.081745e-05
 [187,] 0.0001731575 1.185662e-04 4.060873e-05
 [188,] 0.0001730207 1.218644e-04 4.166387e-05
 [189,] 0.0001730975 1.270544e-04 4.356559e-05
 [190,] 0.0001905081 1.230100e-04 4.836525e-05
 [191,] 0.0001718253 1.071856e-04 3.517633e-05
 [192,] 0.0001728433 1.291920e-04 4.402738e-05
 [193,] 0.0001380501 8.004359e-04 2.330749e-04
 [194,] 0.0001730389 1.296144e-04 4.441001e-05
 [195,] 0.0001731781 1.292803e-04 4.444429e-05
 [196,] 0.0001729125 1.274659e-04 4.349887e-05
 [197,] 0.0001728809 1.274874e-04 4.347632e-05
 [198,] 0.0001377597 1.453027e-03 4.173354e-04
 [199,] 0.0001730018 1.279703e-04 4.377432e-05
 [200,] 0.0001730796 1.274228e-04 4.366406e-05
 [201,] 0.0001730573 1.299224e-04 4.451907e-05
 [202,] 0.0001729404 1.240333e-04 4.232236e-05
 [203,] 0.0001745008 1.707028e-04 5.320808e-05
 [204,] 0.0001729621 1.261374e-04 4.308653e-05
 [205,] 0.0001728287 1.273681e-04 4.336080e-05
 [206,] 0.0001730670 1.284424e-04 4.400575e-05
 [207,] 0.0001349748 9.994372e-05 3.430748e-05
 [208,] 0.0001729389 1.262280e-04 4.308802e-05
 [209,] 0.0001729483 1.266745e-04 4.325991e-05
 [210,] 0.0001728746 1.285733e-04 4.383520e-05
 [211,] 0.0001501581 1.916034e-04 5.217841e-05
 [212,] 0.0001719148 1.515943e-04 4.962969e-05
 [213,] 0.0001352435 9.856672e-05 3.384063e-05
 [214,] 0.0001730636 1.232178e-04 4.215647e-05
 [215,] 0.0001729321 1.267758e-04 4.327698e-05
 [216,] 0.0001860294 1.886404e-04 7.565383e-05
 [217,] 0.0001730341 1.279813e-04 4.381454e-05
 [218,] 0.0001883949 1.777118e-04 7.258401e-05
 [219,] 0.0001378106 1.622766e-03 4.592103e-04
 [220,] 0.0001731383 1.285911e-04 4.414406e-05
 [221,] 0.0001728762 1.283746e-04 4.376948e-05
 [222,] 0.0001730520 1.280622e-04 4.386681e-05
 [223,] 0.0001730569 1.254425e-04 4.293083e-05
 [224,] 0.0001731516 1.276584e-04 4.381794e-05
 [225,] 0.0001732690 1.271179e-04 4.374457e-05
 [226,] 0.0001729741 1.275377e-04 4.357669e-05
 [227,] 0.0001734086 1.282334e-04 4.429363e-05
 [228,] 0.0001729060 1.293900e-04 4.414567e-05
 [229,] 0.0001728172 1.295937e-04 4.409890e-05
 [230,] 0.0001729250 1.237636e-04 4.219350e-05
 [231,] 0.0001312499 1.715786e-03 3.767959e-04
 [232,] 0.0001729301 1.242773e-04 4.240023e-05
 [233,] 0.0001729659 1.233025e-04 4.209158e-05
 [234,] 0.0001722346 1.472862e-04 4.945982e-05
 [235,] 0.0001377862 9.320434e-05 3.234828e-05
 [236,] 0.0001731958 1.343187e-04 4.556925e-05
 [237,] 0.0001730524 1.355987e-04 4.577191e-05
 [238,] 0.0001732574 1.961411e-04 6.703951e-05
 [239,] 0.0001723662 1.536389e-04 5.023481e-05
 [240,] 0.0001734907 2.562612e-04 8.730892e-05
 [241,] 0.0001436281 8.124922e-04 2.870748e-04
 [242,] 0.0001740746 1.398788e-04 4.827436e-05
 [243,] 0.0001796443 1.596868e-04 4.943579e-05
 [244,] 0.0001737881 2.037622e-04 7.030375e-05
 [245,] 0.0001426696 7.085579e-04 2.484348e-04
 [246,] 0.0001403529 3.551428e-04 1.236190e-04
 [247,] 0.0001346028 1.097906e-04 3.794988e-05
 [248,] 0.0001661462 1.864339e-04 5.495627e-05
 [249,] 0.0001951477 1.454752e-04 5.913704e-05
 [250,] 0.0001396293 4.190309e-04 1.444702e-04
 [251,] 0.0001604808 1.576657e-04 7.037917e-05
 [252,] 0.0001836950 1.546298e-04 5.382261e-05
 [253,] 0.0001473186 7.945709e-05 2.546759e-05
 [254,] 0.0001726495 7.277559e-04 2.334310e-04
 [255,] 0.0001725636 8.294263e-04 2.625214e-04
 [256,] 0.0001418101 8.095760e-05 2.410444e-05
 [257,] 0.0001728990 9.214524e-04 2.783471e-04
 [258,] 0.0001849794 1.580700e-04 4.634765e-05
 [259,] 0.0001727521 1.095572e-03 3.396838e-04
 [260,] 0.0001621095 2.699818e-04 1.279426e-04
 [261,] 0.0001561245 8.023237e-05 2.466988e-05
 [262,] 0.0001576927 9.480917e-04 4.263582e-04
 [263,] 0.0001546063 8.016031e-05 2.466935e-05
 [264,] 0.0001599580 8.059210e-05 2.466724e-05
 [265,] 0.0001595997 7.990132e-05 2.498235e-05
 [266,] 0.0001612337 7.949895e-05 2.533100e-05
 [267,] 0.0001773055 2.217064e-04 8.020939e-05
 [268,] 0.0001835908 1.529387e-04 4.580232e-05
 [269,] 0.0001748409 9.146187e-04 2.775770e-04
 [270,] 0.0001788324 2.282865e-04 1.228637e-04
 [271,] 0.0001761086 2.273625e-04 1.198495e-04
 [272,] 0.0002024861 1.979606e-04 1.212865e-04
 [273,] 0.0001668762 8.020472e-05 2.827923e-05
 [274,] 0.0001615626 7.948491e-05 2.569490e-05
 [275,] 0.0001666081 1.882952e-04 5.602121e-05
 [276,] 0.0001708916 2.007655e-04 8.187372e-05
 [277,] 0.0001547048 3.075034e-04 7.234816e-05
 [278,] 0.0001551661 2.863984e-04 6.762174e-05
 [279,] 0.0001591699 2.324393e-04 7.526893e-05
 [280,] 0.0001588952 2.593728e-04 8.289282e-05
 [281,] 0.0001590999 2.680169e-04 8.611751e-05
 [282,] 0.0001597913 2.154665e-04 7.229599e-05
 [283,] 0.0001604183 2.191311e-04 7.466954e-05
 [284,] 0.0001603221 2.104475e-04 7.153079e-05
 [285,] 0.0001509234 2.892899e-04 8.236819e-05
 [286,] 0.0001599152 2.114015e-04 7.115593e-05
 [287,] 0.0001569373 3.890521e-04 1.682901e-04
 [288,] 0.0001740827 9.122291e-04 3.347719e-04
 [289,] 0.0001601694 2.419445e-04 8.065104e-05
 [290,] 0.0001598561 2.471757e-04 8.159219e-05
 [291,] 0.0001749627 8.423631e-04 3.216789e-04
 [292,] 0.0001806160 2.175600e-04 8.400801e-05
 [293,] 0.0001801720 2.729564e-04 1.058482e-04
 [294,] 0.0001790403 2.279014e-04 8.614764e-05
 [295,] 0.0001781504 9.900644e-05 3.460321e-05
 [296,] 0.0001802497 1.028070e-04 3.681831e-05
 [297,] 0.0001401622 1.269643e-04 3.679426e-05
 [298,] 0.0001814117 8.942492e-05 3.159622e-05
 [299,] 0.0001988417 2.783638e-03 2.023917e-03
 [300,] 0.0001821462 2.525066e-04 9.871461e-05
 [301,] 0.0001790015 9.899487e-05 3.506861e-05
 [302,] 0.0001772823 1.024437e-04 3.314713e-05
 [303,] 0.0001790095 9.842350e-05 3.483746e-05
 [304,] 0.0001485265 1.211665e-03 2.186145e-04
 [305,] 0.0001768061 2.152153e-04 7.703471e-05
 [306,] 0.0001795298 8.891934e-05 3.102637e-05
 [307,] 0.0001792056 8.912546e-05 3.105399e-05
 [308,] 0.0001752069 1.748759e-04 7.137692e-05
 [309,] 0.0001555611 1.294671e-04 4.846288e-05
 [310,] 0.0001783630 1.633710e-04 6.145314e-05
 [311,] 0.0001797085 8.888426e-05 3.001226e-05
 [312,] 0.0001796549 8.892369e-05 3.002997e-05
 [313,] 0.0001797831 8.895664e-05 3.006668e-05
 [314,] 0.0001469459 4.177448e-04 8.413940e-05
 [315,] 0.0001793089 9.529050e-05 3.365588e-05
 [316,] 0.0001788523 1.520008e-04 4.830371e-05
 [317,] 0.0001603067 2.159256e-04 6.568804e-05
 [318,] 0.0001831885 1.093418e-04 4.069667e-05
 [319,] 0.0001719343 1.408020e-04 4.555818e-05
 [320,] 0.0001888004 3.564503e-04 2.101868e-04
 [321,] 0.0001292395 2.556539e-03 5.913457e-04
 [322,] 0.0001993270 2.876629e-04 1.782572e-04
 [323,] 0.0001703083 1.153442e-04 3.542608e-05
 [324,] 0.0001697268 3.273404e-04 1.648672e-04
 [325,] 0.0001400553 2.221553e-04 7.877418e-05
 [326,] 0.0001549953 1.757584e-04 7.344081e-05
 [327,] 0.0001405902 1.649569e-04 6.014496e-05
 [328,] 0.0001411672 2.761272e-04 1.019199e-04
 [329,] 0.0002191861 1.943816e-04 1.216229e-04
 [330,] 0.0001760453 1.959703e-04 9.915833e-05
 [331,] 0.0002010661 2.764618e-04 1.740466e-04
 [332,] 0.0001720819 1.299173e-04 3.830539e-05
 [333,] 0.0001637399 1.697752e-04 7.750523e-05
 [334,] 0.0002713821 2.428338e-04 2.084589e-04
 [335,] 0.0002925965 1.795580e-04 1.471024e-04
 [336,] 0.0003077982 3.121707e-04 3.378291e-04
 [337,] 0.0003994919 4.349782e-04 6.201242e-04
 [338,] 0.0002267025 2.183368e-04 1.521803e-04
 [339,] 0.0001620715 8.558652e-05 2.779659e-05
 [340,] 0.0001673561 9.047706e-05 3.178434e-05
 [341,] 0.0001774791 1.146980e-04 3.738632e-05
 [342,] 0.0001658533 8.928470e-05 2.885868e-05
 [343,] 0.0001941879 1.624211e-04 6.465559e-05
 [344,] 0.0001660963 9.130865e-05 3.119592e-05
 [345,] 0.0001664734 9.063087e-05 2.972198e-05
 [346,] 0.0001624861 1.043560e-04 3.058987e-05
 [347,] 0.0001732343 9.235114e-05 2.945004e-05
 [348,] 0.0001896276 1.394224e-04 7.217170e-05
 [349,] 0.0001670417 2.164473e-04 1.073041e-04
 [350,] 0.0001827019 1.193050e-04 4.144960e-05
 [351,] 0.0002338387 1.425165e-04 9.088098e-05
 [352,] 0.0001837330 1.203251e-04 4.028942e-05
 [353,] 0.0001824025 1.217178e-04 4.355482e-05
 [354,] 0.0001827858 1.195968e-04 4.116489e-05
 [355,] 0.0032367507 1.042999e-04 1.833885e-04
 [356,] 0.0002467945 1.112740e-04 3.122481e-05
 [357,] 0.0001652178 1.673246e-04 5.565304e-05
 [358,] 0.0001633227 7.951273e-05 2.632963e-05
 [359,] 0.0001857389 1.803525e-04 7.333801e-05
 [360,] 0.0002409119 1.091561e-04 5.342237e-05
 [361,] 0.0003326155 1.465705e-04 1.113917e-04
 [362,] 0.0001704369 1.545051e-04 5.475454e-05
 [363,] 0.0001508394 1.992554e-04 8.307877e-05
 [364,] 0.0001695415 1.505922e-04 4.799147e-05
 [365,] 0.0001727474 1.415327e-04 4.468069e-05
 [366,] 0.0001727668 1.415933e-04 4.466532e-05
 [367,] 0.0001721691 1.421084e-04 4.443631e-05
 [368,] 0.0002510984 1.511822e-04 9.257263e-05
 [369,] 0.0001723159 1.415327e-04 4.463398e-05
 [370,] 0.0001720824 1.416219e-04 4.456989e-05
 [371,] 0.0002500297 1.466686e-04 8.836206e-05
 [372,] 0.0003006866 1.142805e-04 7.082995e-05
 [373,] 0.0002236105 1.562767e-04 8.726079e-05
 [374,] 0.0001484585 1.677405e-04 5.358593e-05
 [375,] 0.0001678644 1.501927e-04 4.842696e-05
 [376,] 0.0001705719 1.450962e-04 4.619348e-05
 [377,] 0.0001700935 1.467753e-04 4.720763e-05
 [378,] 0.0001707390 1.453218e-04 4.597373e-05
 [379,] 0.0001698912 1.449879e-04 4.648000e-05
 [380,] 0.0001700688 1.450841e-04 4.680872e-05
 [381,] 0.0001697801 1.449940e-04 4.632082e-05
 [382,] 0.0001427215 9.238616e-05 2.713317e-05
 [383,] 0.0001661522 8.907130e-05 2.878216e-05
 [384,] 0.0001550088 1.856117e-04 6.886082e-05
 [385,] 0.0001559705 1.239696e-04 3.580884e-05
 [386,] 0.0001766402 9.932541e-05 3.555530e-05
 [387,] 0.0002460009 9.410349e-05 4.216917e-05
 [388,] 0.0001640731 1.179656e-04 3.773123e-05
 [389,] 0.0004651025 1.598503e-04 1.098236e-04
 [390,] 0.0002853274 1.878286e-04 1.260421e-04
 [391,] 0.0002446656 2.097098e-04 1.430330e-04
 [392,] 0.0003207028 2.016891e-04 1.436716e-04
 [393,] 0.0002333580 1.916559e-04 1.186022e-04
 [394,] 0.0002187960 1.018364e-04 4.653831e-05
 [395,] 0.0002498730 1.256120e-04 7.208558e-05
 [396,] 0.0001587901 1.690089e-04 5.323750e-05
 [397,] 0.0002653915 1.019141e-04 5.199706e-05
 [398,] 0.0001301439 2.933959e-04 5.064199e-05
 [399,] 0.0004337415 1.742596e-04 1.531561e-04
 [400,] 0.0001698094 1.614369e-04 4.744531e-05
 [401,] 0.0002699835 1.031880e-04 5.385796e-05
 [402,] 0.0001776796 1.239863e-04 4.180290e-05
 [403,] 0.0003289585 2.695332e-04 2.209315e-04
 [404,] 0.0003326582 2.704405e-04 2.226360e-04
 [405,] 0.0001520021 1.656048e-04 3.088240e-05
 [406,] 0.0003143464 2.664911e-04 2.148558e-04
 [407,] 0.0002446870 2.817657e-04 2.167560e-04
 [408,] 0.0002497418 2.832987e-04 2.203419e-04
 [409,] 0.0002478056 2.859000e-04 2.225666e-04
 [410,] 0.0001705161 1.668071e-04 5.120470e-05
 [411,] 0.0001689477 1.598919e-04 4.771332e-05
 [412,] 0.0001516412 1.751372e-04 3.162021e-05
 [413,] 0.0001279667 1.882269e-04 3.925237e-05
 [414,] 0.0001796071 1.737919e-04 6.340210e-05
 [415,] 0.0001698795 1.658365e-04 5.235697e-05
 [416,] 0.0001662433 1.418511e-04 4.498864e-05
 [417,] 0.0001705009 1.659179e-04 5.238945e-05
 [418,] 0.0001785772 1.287112e-04 4.502700e-05
 [419,] 0.0002674076 1.638580e-04 1.143421e-04
 [420,] 0.0001787557 1.745465e-04 6.226702e-05
 [421,] 0.0001781204 1.432371e-04 4.976549e-05
 [422,] 0.0002232866 9.638089e-05 4.212661e-05
 [423,] 0.0001780810 1.415694e-04 4.908045e-05
 [424,] 0.0001653412 1.599238e-04 4.705211e-05
 [425,] 0.0001518888 9.684536e-05 3.349844e-05
 [426,] 0.0001780371 1.421955e-04 4.927679e-05
 [427,] 0.0002419542 2.633108e-04 1.980940e-04
 [428,] 0.0001780032 1.462989e-04 5.082821e-05
 [429,] 0.0001787068 1.607759e-04 5.679008e-05
 [430,] 0.0002429903 2.487243e-04 1.844828e-04
 [431,] 0.0002636620 1.716086e-04 1.209201e-04
 [432,] 0.0002666618 1.942971e-04 1.487000e-04
 [433,] 0.0002481395 2.716253e-04 2.042333e-04
 [434,] 0.0001692074 1.702717e-04 5.086801e-05
 [435,] 0.0002607709 1.535147e-04 1.012666e-04
 [436,] 0.0002680117 2.047801e-04 1.614031e-04
 [437,] 0.0001686918 1.703198e-04 5.020550e-05
 [438,] 0.0001437733 1.001408e-04 2.703132e-05
 [439,] 0.0001788485 1.638732e-04 5.818863e-05
 [440,] 0.0002578463 1.757335e-04 1.234786e-04
 [441,] 0.0001684943 1.669801e-04 5.164278e-05
 [442,] 0.0001697614 1.640702e-04 5.029658e-05
 [443,] 0.0002520151 1.864693e-04 1.316699e-04
 [444,] 0.0002531975 1.877248e-04 1.336406e-04
 [445,] 0.0002472696 1.933169e-04 1.358462e-04
 [446,] 0.0001702875 1.667910e-04 5.207564e-05
 [447,] 0.0002293913 2.317809e-04 1.511976e-04
 [448,] 0.0002204536 3.812124e-04 3.523185e-04
 [449,] 0.0002277503 2.422975e-04 1.635884e-04
 [450,] 0.0002431656 1.855702e-04 1.259362e-04
 [451,] 0.0002306773 2.276298e-04 1.530567e-04
 [452,] 0.0002592295 2.055228e-04 1.565262e-04
 [453,] 0.0001761647 1.764401e-04 4.886091e-05
 [454,] 0.0002232281 2.247400e-04 1.441006e-04
 [455,] 0.0002347301 2.242366e-04 1.570231e-04
 [456,] 0.0001776453 1.683111e-04 5.326149e-05
 [457,] 0.0001365208 3.182916e-04 6.413295e-05
 [458,] 0.0001363691 7.927383e-04 1.312365e-04
 [459,] 0.0001802461 1.912778e-04 7.761691e-05
 [460,] 0.0001974536 2.057121e-04 7.587151e-05
 [461,] 0.0056783320 1.741128e-04 2.651061e-03
 [462,] 0.0001297314 7.397946e-04 1.977129e-04
 [463,] 0.0001456499 1.342106e-04 3.393536e-05
 [464,] 0.0100901155 1.668308e-04 3.967016e-03
 [465,] 0.0001423264 1.510029e-03 3.372860e-04
 [466,] 0.0042557506 1.753423e-04 2.032264e-03
 [467,] 0.0002678237 1.471167e-04 1.596952e-04
 [468,] 0.0001889202 1.318409e-04 4.797522e-05
 [469,] 0.0001893803 1.271727e-04 4.668593e-05
 [470,] 0.0002198444 2.019899e-04 1.642234e-04
 [471,] 0.0001643004 1.549821e-04 6.533513e-05
 [472,] 0.0001591622 1.384190e-04 4.279709e-05
 [473,] 0.0158505652 1.719375e-04 8.471788e-03
 [474,] 0.0002396169 8.457857e-05 4.422325e-05
 [475,] 0.0188888674 1.660711e-04 8.960443e-03
 [476,] 0.0002227562 8.701272e-05 3.514985e-05
 [477,] 0.0146321792 1.699744e-04 7.484151e-03
 [478,] 0.0141887031 1.701746e-04 7.283933e-03
 [479,] 0.0001866335 1.248692e-04 4.534553e-05
 [480,] 0.0001683684 1.457193e-04 3.271935e-05
 [481,] 0.0136238310 1.701919e-04 6.993456e-03
 [482,] 0.0112291544 1.701278e-04 5.732776e-03
 [483,] 0.0111277660 1.702519e-04 5.703929e-03
 [484,] 0.0001678841 1.248748e-04 4.088806e-05
 [485,] 0.0001491380 9.303267e-05 2.819571e-05
 [486,] 0.0012009354 2.012006e-04 7.969648e-04
 [487,] 0.0001675692 1.249722e-04 4.079872e-05
 [488,] 0.0123172355 1.705309e-04 6.347964e-03
 [489,] 0.0113826419 1.688213e-04 5.647534e-03
 [490,] 0.0110443051 1.699864e-04 5.622859e-03
 [491,] 0.0115622172 1.683626e-04 5.690864e-03
 [492,] 0.0001469084 9.688350e-05 3.014609e-05
 [493,] 0.0106470545 1.953182e-04 7.265736e-03
 [494,] 0.0001707538 1.290604e-04 4.382387e-05
 [495,] 0.0143247609 1.704544e-04 7.394928e-03
 [496,] 0.0140677245 1.702077e-04 7.223364e-03
 [497,] 0.0105028443 1.973982e-04 7.346193e-03
 [498,] 0.0002679286 8.598872e-05 4.937779e-05
 [499,] 0.0198112906 1.680958e-04 9.736487e-03
 [500,] 0.0149693339 1.697726e-04 7.618918e-03
 [501,] 0.0170153101 1.696581e-04 8.651744e-03
 [502,] 0.0150009106 1.697726e-04 7.635128e-03
 [503,] 0.0165089034 1.697726e-04 8.410557e-03
 [504,] 0.0014180536 1.989319e-04 9.295060e-04
 [505,] 0.0014619071 2.006738e-04 9.792911e-04
 [506,] 0.0221446012 1.755618e-04 1.272027e-02
 [507,] 0.0001705166 1.283556e-04 4.343307e-05
 [508,] 0.0178835902 1.984399e-04 1.431287e-02
 [509,] 0.0001730238 1.205626e-04 4.024084e-05
 [510,] 0.0119792761 2.496183e-04 1.357971e-02
 [511,] 0.0001704231 1.319686e-04 4.504619e-05
 [512,] 0.0001546540 9.235150e-05 2.837839e-05
 [513,] 0.0002025226 7.940635e-05 2.740536e-05
 [514,] 0.0002016266 7.939241e-05 2.763869e-05
 [515,] 0.0002001630 7.966804e-05 2.676113e-05
 [516,] 0.0002001867 7.943756e-05 2.718419e-05
 [517,] 0.0002021949 7.953541e-05 2.700437e-05
 [518,] 0.0001703784 1.288848e-04 4.359490e-05
 [519,] 0.0001547762 2.376298e-04 6.012015e-05
 [520,] 0.0002462425 8.791286e-05 5.702486e-05
 [521,] 0.0120884630 1.958281e-04 8.339004e-03
 [522,] 0.0002065584 8.661699e-05 3.621169e-05
 [523,] 0.0001453561 1.073327e-04 2.838514e-05
 [524,] 0.0002061654 8.908988e-05 3.827574e-05
 [525,] 0.0001831431 8.427785e-05 3.060520e-05
 [526,] 0.0014112913 2.025989e-04 9.623921e-04
 [527,] 0.0022654589 8.107426e-05 2.109128e-04
 [528,] 0.0001478971 1.011977e-04 2.774062e-05
 [529,] 0.0001468722 1.076453e-04 3.245840e-05
 [530,] 0.0001695003 8.394261e-05 3.079742e-05
 [531,] 0.0001722594 8.567516e-05 3.227382e-05
 [532,] 0.0001472818 9.967881e-05 3.087143e-05
 [533,] 0.0001738517 1.035593e-04 4.323901e-05
 [534,] 0.0001480020 1.184337e-04 3.557236e-05
 [535,] 0.0046850136 1.851705e-04 2.676062e-03
 [536,] 0.0001481982 1.234606e-04 3.649839e-05
 [537,] 0.0004234226 8.162731e-05 6.804245e-05
 [538,] 0.0001555470 1.469192e-04 3.463188e-05
 [539,] 0.0004110057 8.765736e-05 1.226605e-04
 [540,] 0.0001515902 1.257070e-04 3.563405e-05
 [541,] 0.0006538641 8.114736e-05 1.160602e-04
 [542,] 0.0006426027 8.154490e-05 1.231877e-04
 [543,] 0.0001676109 1.942467e-04 6.917295e-05
 [544,] 0.0001705708 8.527045e-05 2.488728e-05
 [545,] 0.0001742358 8.158278e-05 2.850969e-05
 [546,] 0.0005439614 1.006931e-04 2.089203e-04
 [547,] 0.0004649653 1.774072e-04 2.118403e-04
 [548,] 0.0003138094 2.365212e-04 2.555445e-04
 [549,] 0.0018641515 1.712987e-04 8.123791e-04
 [550,] 0.0001802831 1.037129e-04 2.563208e-05
 [551,] 0.0001832998 8.718788e-05 2.489695e-05
 [552,] 0.0021127866 1.704882e-04 9.037705e-04
 [553,] 0.0017047885 1.605094e-04 5.190056e-04
 [554,] 0.0001997142 1.002269e-04 2.507433e-05
 [555,] 0.0008575903 1.019851e-04 3.264025e-04
 [556,] 0.0001539111 1.174040e-04 3.602921e-05
 [557,] 0.0001878056 8.654789e-05 2.494197e-05
 [558,] 0.0001545788 1.232032e-04 3.792570e-05
 [559,] 0.0001445785 1.774864e-04 5.452876e-05
 [560,] 0.0001744728 1.862146e-04 7.093504e-05
 [561,] 0.0001774528 8.313567e-05 2.499086e-05
 [562,] 0.0001848446 9.763690e-05 2.515847e-05
 [563,] 0.0001766346 1.829844e-04 7.145911e-05
 [564,] 0.0001733315 9.252374e-05 2.503405e-05
 [565,] 0.0027470119 1.605579e-04 7.643081e-04
 [566,] 0.0002689926 9.958876e-05 5.094964e-05
 [567,] 0.0002306449 1.431268e-04 8.921312e-05
 [568,] 0.0021755986 8.583223e-05 1.886234e-04
 [569,] 0.0001629254 1.205869e-04 3.340236e-05
 [570,] 0.0006173780 1.669269e-04 2.358709e-04
 [571,] 0.0006457521 1.680423e-04 2.548232e-04
 [572,] 0.0002084821 9.246840e-05 3.468927e-05
 [573,] 0.0001702509 1.598366e-04 4.888544e-05
 [574,] 0.0001683588 1.600388e-04 4.848516e-05
 [575,] 0.0001744550 1.593134e-04 5.551657e-05
 [576,] 0.0003415817 1.753840e-04 7.435879e-05
 [577,] 0.0001645454 1.589676e-04 5.224298e-05
 [578,] 0.0001607555 8.976924e-05 2.833216e-05
 [579,] 0.0001750757 1.206431e-04 4.004027e-05
 [580,] 0.0001752975 1.141606e-04 3.642553e-05
 [581,] 0.0001622575 9.193953e-05 2.942680e-05
 [582,] 0.0001654808 1.223843e-04 3.210089e-05
 [583,] 0.0001720896 9.131684e-05 3.003869e-05
 [584,] 0.0001518274 9.279744e-05 3.377737e-05
 [585,] 0.0001594293 1.525852e-04 4.185610e-05
 [586,] 0.0001591112 1.490406e-04 4.121892e-05
 [587,] 0.0001754503 1.511727e-04 3.713619e-05
 [588,] 0.0001636017 1.693034e-04 6.096682e-05
 [589,] 0.0001747909 1.481326e-04 3.671716e-05
 [590,] 0.0131370465 1.674291e-04 7.775390e-03
 [591,] 0.0001588341 1.684727e-04 5.468858e-05
 [592,] 0.0154910951 1.771872e-04 1.032719e-02
 [593,] 0.0001386079 9.021254e-05 2.784375e-05
 [594,] 0.0001587697 1.699713e-04 5.564095e-05
 [595,] 0.0002014801 2.958018e-04 1.819413e-04
 [596,] 0.0001393812 8.260977e-05 2.573494e-05
 [597,] 0.0097576596 5.359289e-04 5.388847e-02
 [598,] 0.0001372759 9.100414e-05 2.758571e-05
 [599,] 0.0001373455 9.371488e-05 2.701926e-05
 [600,] 0.0001663666 1.675747e-04 5.204596e-05
 [601,] 0.0007123093 1.742943e-04 3.909138e-04
 [602,] 0.0013523072 1.057103e-04 3.133777e-04
 [603,] 0.0001738319 1.490376e-04 4.754646e-05
 [604,] 0.0001361537 1.362229e-04 3.759459e-05
 [605,] 0.0157381490 2.150313e-04 1.375470e-02
 [606,] 0.0001663465 1.753801e-04 6.709571e-05
 [607,] 0.0094216176 5.160928e-04 4.562459e-02
 [608,] 0.0001603558 2.536511e-04 8.751311e-05
 [609,] 0.0001574077 1.611224e-04 4.757116e-05
 [610,] 0.0001314815 2.254396e-04 6.405295e-05
 [611,] 0.0008051302 1.883852e-04 7.013902e-04
 [612,] 0.0001669416 1.715726e-04 6.584400e-05
 [613,] 0.0001736616 1.708891e-04 5.430245e-05
 [614,] 0.0001492636 1.842147e-04 6.044818e-05
 [615,] 0.0001595233 2.408384e-04 8.117607e-05
 [616,] 0.0001736110 1.706670e-04 5.452534e-05
 [617,] 0.0001313172 1.618640e-04 4.763099e-05
 [618,] 0.0001738680 1.634954e-04 5.127546e-05
 [619,] 0.0001763579 1.061118e-04 3.482289e-05
 [620,] 0.0001697437 1.700570e-04 4.154855e-05
 [621,] 0.0001375098 1.091776e-04 2.871568e-05
 [622,] 0.0001301220 2.336665e-04 5.324128e-05
 [623,] 0.0026704275 3.792761e-04 1.504621e-02
 [624,] 0.0001585687 1.692247e-04 4.915702e-05
 [625,] 0.0001407060 2.935557e-04 1.339938e-04
 [626,] 0.0001762498 1.352908e-04 4.473998e-05
 [627,] 0.0001503508 2.523379e-04 6.939161e-05
 [628,] 0.0001565349 1.846625e-04 5.247224e-05
 [629,] 0.0001288057 6.050174e-04 1.381440e-04
 [630,] 0.0001784489 3.725363e-04 1.978392e-04
 [631,] 0.0001312276 9.481336e-05 2.953351e-05
 [632,] 0.0001505313 2.500241e-04 6.795672e-05
 [633,] 0.0001560680 1.907329e-04 5.404368e-05
 [634,] 0.0057422348 2.034743e-04 1.438734e-02
 [635,] 0.0051786465 1.997196e-04 1.246915e-02
 [636,] 0.0001287516 4.836699e-04 1.118796e-04
 [637,] 0.0001494323 2.075302e-04 6.325104e-05
 [638,] 0.0001411469 1.411864e-04 4.656753e-05
 [639,] 0.0001504162 1.877917e-04 5.249450e-05
 [640,] 0.0001287860 4.735535e-04 1.117616e-04
 [641,] 0.0001287991 4.914692e-04 1.156042e-04
 [642,] 0.0001770465 1.355714e-04 4.539153e-05
 [643,] 0.0001505699 1.053450e-03 3.200254e-04
 [644,] 0.0078230559 1.909634e-04 1.740238e-02
 [645,] 0.0074395264 2.678898e-04 3.094832e-02
 [646,] 0.0001513381 2.474496e-04 7.145101e-05
 [647,] 0.0001559867 2.976921e-04 1.107183e-04
 [648,] 0.0001617638 2.633010e-04 6.818018e-05
 [649,] 0.0001325626 9.450574e-05 2.963040e-05
 [650,] 0.0001288348 4.695805e-04 1.120006e-04
 [651,] 0.0001288164 4.458216e-04 1.068059e-04
 [652,] 0.0001562729 2.744948e-04 1.025348e-04
 [653,] 0.0001425439 1.366255e-04 4.611218e-05
 [654,] 0.0001391450 2.801418e-04 9.147508e-05
 [655,] 0.0065204083 1.984240e-04 1.562106e-02
 [656,] 0.0004076642 1.717346e-04 1.972977e-04
 [657,] 0.0001421078 1.508604e-04 5.056714e-05
 [658,] 0.0001537557 1.316582e-04 3.945211e-05
 [659,] 0.0001501712 2.163714e-04 6.760345e-05
 [660,] 0.0001565014 2.099061e-04 6.133860e-05
 [661,] 0.0001553754 1.480338e-04 4.504966e-05
 [662,] 0.0001791530 3.525412e-04 1.341765e-04
 [663,] 0.0001765816 1.355260e-04 4.526464e-05
 [664,] 0.0057423316 2.060130e-04 1.474513e-02
 [665,] 0.0001562559 1.925574e-04 5.607336e-05
 [666,] 0.0001512776 1.764313e-04 5.225456e-05
 [667,] 0.0001769754 1.361179e-04 4.572877e-05
 [668,] 0.0001774289 1.372336e-04 4.646221e-05
 [669,] 0.0001768141 1.349399e-04 4.497279e-05
 [670,] 0.0001554910 1.484161e-04 4.587182e-05
 [671,] 0.0001563685 1.939142e-04 5.602550e-05
 [672,] 0.0001768073 1.357660e-04 4.547028e-05
 [673,] 0.0001384962 9.407707e-05 2.999024e-05
 [674,] 0.0001767062 1.361908e-04 4.560749e-05
 [675,] 0.0001313692 1.051279e-04 3.381175e-05
 [676,] 0.0001267166 1.087087e-04 3.146404e-05
 [677,] 0.0001514428 2.385236e-04 7.645866e-05
 [678,] 0.0001514101 2.392449e-04 7.661750e-05
 [679,] 0.0001566107 2.015397e-04 5.921214e-05
 [680,] 0.0001448727 9.195310e-05 2.978124e-05
 [681,] 0.0001392402 1.562986e-04 5.079928e-05
 [682,] 0.0001836506 1.421852e-04 5.133889e-05
 [683,] 0.0001839196 1.398621e-04 5.008232e-05
 [684,] 0.0062975576 1.351851e-04 6.493920e-03
 [685,] 0.0076807983 1.668916e-04 1.344164e-02
 [686,] 0.0001834019 1.403721e-04 5.018829e-05
 [687,] 0.0001832988 1.410086e-04 5.050533e-05
 [688,] 0.0001838449 1.445914e-04 5.268495e-05
 [689,] 0.0001635824 3.106089e-04 7.255982e-05
 [690,] 0.0001840752 1.383549e-04 4.915984e-05
 [691,] 0.0001861455 1.377851e-04 4.932577e-05
 [692,] 0.0001822355 1.455078e-04 5.203308e-05
 [693,] 0.0001831503 1.488758e-04 5.433313e-05
 [694,] 0.0001827837 1.446891e-04 5.200798e-05
 [695,] 0.0001425738 2.979800e-04 2.465804e-04
 [696,] 0.0149424543 1.657712e-04 2.563627e-02
 [697,] 0.0001522426 2.328673e-04 6.956716e-05
 [698,] 0.0001380167 2.552935e-04 7.103162e-05
 [699,] 0.0001785552 1.675526e-04 5.348672e-05
 [700,] 0.0001858913 1.422420e-04 5.203354e-05
 [701,] 0.0001384790 3.298653e-04 9.224991e-05
 [702,] 0.0001850143 1.389329e-04 4.986837e-05
 [703,] 0.0088234317 1.638231e-04 1.474382e-02
 [704,] 0.0001850268 1.396319e-04 5.031723e-05
 [705,] 0.0001409951 2.412796e-04 1.512328e-04
 [706,] 0.0001839934 1.397109e-04 5.000303e-05
 [707,] 0.0001840082 1.397703e-04 5.004142e-05
 [708,] 0.0001527777 1.322148e-04 4.120086e-05
 [709,] 0.0061723548 1.715137e-04 1.145431e-02
 [710,] 0.0001833012 1.387448e-04 4.917844e-05
 [711,] 0.0001618574 2.200221e-04 5.525339e-05
 [712,] 0.0001444656 1.403688e-04 1.108394e-04
 [713,] 0.0001568796 1.881250e-04 5.590382e-05
 [714,] 0.0001809296 1.415621e-04 5.013588e-05
 [715,] 0.0001828450 1.541318e-04 5.726156e-05
 [716,] 0.0001395837 9.776964e-05 2.924320e-05
 [717,] 0.0001829813 1.544600e-04 5.751057e-05
 [718,] 0.0001828811 1.561129e-04 5.825626e-05
 [719,] 0.0045997824 1.716257e-04 8.056224e-03
 [720,] 0.0001823519 1.504825e-04 5.515769e-05
 [721,] 0.0001827219 1.603040e-04 6.007235e-05
 [722,] 0.0001828941 1.521721e-04 5.631530e-05
 [723,] 0.0001387955 1.232541e-04 3.831181e-05
 [724,] 0.0001777741 1.673694e-04 5.308313e-05
 [725,] 0.0001628006 3.032516e-04 7.158073e-05
 [726,] 0.0001385937 1.219767e-04 3.769844e-05
 [727,] 0.0001395111 9.809934e-05 2.938392e-05
 [728,] 0.0001829651 1.580208e-04 5.980926e-05
 [729,] 0.0070355995 1.514015e-04 9.441543e-03
 [730,] 0.0001819140 1.569106e-04 5.785384e-05
 [731,] 0.0003095304 1.436694e-04 3.603901e-04
 [732,] 0.0001534467 1.580801e-04 4.940808e-05
 [733,] 0.0064648869 1.579173e-04 9.912529e-03
 [734,] 0.0001825028 1.674230e-04 6.350967e-05
 [735,] 0.0001627085 2.757286e-04 6.656117e-05
 [736,] 0.0044892474 1.694737e-04 7.637310e-03
 [737,] 0.0001660813 1.719026e-04 7.653073e-05
 [738,] 0.0066277073 1.449904e-04 8.156047e-03
 [739,] 0.0093657558 1.483900e-04 1.222750e-02
 [740,] 0.0001824120 1.563378e-04 5.792511e-05
 [741,] 0.0001568494 1.852499e-04 5.507493e-05
 [742,] 0.0001431940 9.148918e-05 2.812551e-05
 [743,] 0.0001824954 1.521025e-04 5.593591e-05
 [744,] 0.0001828888 1.565667e-04 5.863946e-05
 [745,] 0.0001568299 1.852785e-04 5.484980e-05
 [746,] 0.0001570856 1.851170e-04 5.538666e-05
 [747,] 0.0001774155 1.809535e-04 6.164017e-05
 [748,] 0.0001570369 1.841292e-04 5.499554e-05
 [749,] 0.0001570672 1.841323e-04 5.505647e-05
 [750,] 0.0001381624 1.472294e-04 4.136786e-05
 [751,] 0.0056296255 1.495345e-04 7.733900e-03
 [752,] 0.0001571901 1.843727e-04 5.534571e-05
 [753,] 0.0001569464 1.841140e-04 5.480295e-05
 [754,] 0.0001289167 1.122910e-04 3.277626e-05
 [755,] 0.0001381842 1.449844e-04 4.075152e-05
 [756,] 0.0001569996 1.897406e-04 5.646392e-05
 [757,] 0.0001824230 1.570491e-04 5.829688e-05
 [758,] 0.0001827108 1.570036e-04 5.914444e-05
 [759,] 0.0056732944 1.683280e-04 9.534216e-03
 [760,] 0.0001568391 1.690683e-04 5.101794e-05
 [761,] 0.0046772760 1.355748e-04 4.965206e-03
 [762,] 0.0049656852 1.602252e-04 8.038575e-03
 [763,] 0.0001831717 1.570484e-04 5.879539e-05
 [764,] 0.0001568319 1.709135e-04 5.152855e-05
 [765,] 0.0001381238 1.464260e-04 4.151891e-05
 [766,] 0.0053399164 1.642678e-04 8.473396e-03
 [767,] 0.0001571576 1.710640e-04 5.209775e-05
 [768,] 0.0001822358 1.571237e-04 5.820089e-05
 [769,] 0.0048348361 1.436028e-04 6.025142e-03
 [770,] 0.0001569492 1.694578e-04 5.130757e-05
 [771,] 0.0001569679 1.709602e-04 5.179797e-05
 [772,] 0.0001831990 1.577217e-04 5.914924e-05
 [773,] 0.0001825753 1.597072e-04 5.981360e-05
 [774,] 0.0052998875 1.646803e-04 8.456599e-03
 [775,] 0.0001568676 1.851160e-04 5.492003e-05
 [776,] 0.0001569952 1.840049e-04 5.488156e-05
 [777,] 0.0001568881 1.709271e-04 5.163514e-05
 [778,] 0.0055566446 1.459585e-04 7.200353e-03
 [779,] 0.0001710915 2.942131e-04 6.161004e-05
 [780,] 0.0001533510 1.436028e-04 3.021926e-05
 [781,] 0.0001484580 9.473977e-05 2.733246e-05
 [782,] 0.0001830708 1.645519e-04 6.252555e-05
 [783,] 0.0001666099 3.565217e-04 7.739354e-05
 [784,] 0.0053890031 1.421028e-04 6.517467e-03
 [785,] 0.0001568233 1.841198e-04 5.456472e-05
 [786,] 0.0001824352 1.646198e-04 6.213899e-05
 [787,] 0.0001374800 1.436706e-04 4.145456e-05
 [788,] 0.0001321927 1.135236e-04 3.420535e-05
 [789,] 0.0001384457 1.163183e-04 3.598952e-05
 [790,] 0.0001569394 1.841307e-04 5.479804e-05
 [791,] 0.0004516142 1.902542e-04 8.602995e-04
 [792,] 0.0001568682 1.836353e-04 5.450705e-05
 [793,] 0.0001572975 1.841233e-04 5.545114e-05
 [794,] 0.0001382002 1.178056e-04 3.607322e-05
 [795,] 0.0001569878 1.840631e-04 5.487391e-05
 [796,] 0.0001663258 3.671936e-04 7.958247e-05
 [797,] 0.0065242713 1.397517e-04 7.506509e-03
 [798,] 0.0001571182 1.835437e-04 5.498862e-05
 [799,] 0.0001705589 2.237217e-04 9.158499e-05
 [800,] 0.0001582078 1.657399e-04 4.903175e-05
 [801,] 0.0001647175 3.195661e-04 7.269768e-05
 [802,] 0.0001572234 1.833264e-04 5.509954e-05
 [803,] 0.0001839333 1.581592e-04 5.990255e-05
 [804,] 0.0002435539 2.159089e-04 1.563314e-04
 [805,] 0.0001381780 1.432716e-04 4.043744e-05
 [806,] 0.0059535325 1.389462e-04 6.764321e-03
 [807,] 0.0001656426 3.296937e-04 7.358159e-05
 [808,] 0.0001381176 1.343370e-04 3.852188e-05
 [809,] 0.0001847479 1.589909e-04 6.087159e-05
 [810,] 0.0001570485 1.840275e-04 5.498703e-05
 [811,] 0.0001571154 1.841307e-04 5.517614e-05
 [812,] 0.0020891228 1.203400e-04 1.286523e-03
 [813,] 0.0001837086 1.567698e-04 5.905463e-05
 [814,] 0.0001845808 1.540672e-04 5.888990e-05
 [815,] 0.0001576865 1.841307e-04 5.609680e-05
 [816,] 0.0060954743 1.421577e-04 7.352045e-03
 [817,] 0.0001637991 3.061292e-04 7.110198e-05
 [818,] 0.0001571480 1.840682e-04 5.517742e-05
 [819,] 0.0001381760 1.223369e-04 3.730727e-05
 [820,] 0.0001381964 1.330969e-04 3.794868e-05
 [821,] 0.0001571996 1.841254e-04 5.527931e-05
 [822,] 0.0001661145 3.387636e-04 7.473882e-05
 [823,] 0.0001374746 1.341904e-04 3.936747e-05
 [824,] 0.0001549113 1.631802e-04 5.237783e-05
 [825,] 0.0001852403 1.620535e-04 6.277473e-05
 [826,] 0.0001381961 1.429306e-04 4.027676e-05
 [827,] 0.0001765867 1.680014e-04 5.175366e-05
 [828,] 0.0001664898 3.497320e-04 7.638884e-05
 [829,] 0.0001568351 1.867703e-04 5.472582e-05
 [830,] 0.0013678503 1.044228e-04 4.214658e-04
 [831,] 0.0001568422 1.800440e-04 5.346990e-05
 [832,] 0.0001772314 1.679804e-04 5.261760e-05
 [833,] 0.0001400384 1.012104e-04 3.140494e-05
 [834,] 0.0001581708 1.839843e-04 5.666529e-05
 [835,] 0.0001840288 1.571071e-04 5.942784e-05
 [836,] 0.0001581125 1.840629e-04 5.665625e-05
 [837,] 0.0001519431 1.393434e-04 3.007208e-05
 [838,] 0.0001577673 1.841088e-04 5.620276e-05
 [839,] 0.0001581116 1.598345e-04 5.379398e-05
 [840,] 0.0001580242 1.839909e-04 5.650462e-05
 [841,] 0.0001834583 1.578950e-04 5.949169e-05
 [842,] 0.0001566554 1.560378e-04 5.268720e-05
 [843,] 0.0001855976 1.579615e-04 6.086255e-05
 [844,] 0.0001839149 1.520555e-04 5.677010e-05
 [845,] 0.0047688935 1.502708e-04 5.991471e-03
 [846,] 0.0001671077 3.282888e-04 7.199782e-05
 [847,] 0.0001580867 1.840353e-04 5.660947e-05
 [848,] 0.0001578708 1.650002e-04 5.569567e-05
 [849,] 0.0001565682 8.764531e-05 2.834224e-05
 [850,] 0.0001517341 1.399051e-04 5.208368e-05
 [851,] 0.0165760571 1.261387e-04 1.095231e-02
 [852,] 0.0001594208 1.642306e-04 5.644228e-05
 [853,] 0.0001569024 1.841562e-04 5.473916e-05
 [854,] 0.0001572442 1.841307e-04 5.537699e-05
 [855,] 0.0001843285 1.555668e-04 5.882097e-05
 [856,] 0.0151667378 1.094610e-04 6.754902e-03
 [857,] 0.0001838301 1.559122e-04 5.868707e-05
 [858,] 0.0001675582 1.768703e-04 8.019904e-05
 [859,] 0.0001848145 1.542852e-04 5.843416e-05
 [860,] 0.0001844299 1.549734e-04 5.857202e-05
 [861,] 0.0001569498 1.683928e-04 5.625244e-05
 [862,] 0.0001842577 1.556877e-04 5.883649e-05
 [863,] 0.0001843667 1.558195e-04 5.897277e-05
 [864,] 0.0001837966 1.557443e-04 5.858224e-05
 [865,] 0.0003609682 1.691684e-04 1.606322e-04
 [866,] 0.0001738178 1.617119e-04 3.937058e-05
 [867,] 0.0001543285 1.718845e-04 4.783518e-05
 [868,] 0.0263638793 1.107287e-04 1.188383e-02
 [869,] 0.0001564616 1.754521e-04 4.797881e-05
 [870,] 0.0001683980 2.990865e-04 6.568215e-05
 [871,] 0.0001336994 1.125017e-04 2.976663e-05
 [872,] 0.0001543280 1.748479e-04 4.892730e-05
 [873,] 0.0001369953 1.078248e-04 3.260842e-05
 [874,] 0.0001549987 1.748379e-04 4.839484e-05
 [875,] 0.0001850834 1.601467e-04 6.168842e-05
 [876,] 0.0001579075 1.233853e-04 3.934498e-05
 [877,] 0.0176260330 1.118222e-04 8.544781e-03
 [878,] 0.0001573607 1.885126e-04 5.583005e-05
 [879,] 0.0001398105 1.029806e-04 2.718978e-05
 [880,] 0.0001847495 1.585131e-04 6.063699e-05
 [881,] 0.0001424228 1.046262e-04 4.370691e-05
 [882,] 0.0001845475 1.584915e-04 6.047468e-05
 [883,] 0.0001786427 1.724700e-04 5.136676e-05
 [884,] 0.0167313899 1.113012e-04 7.952794e-03
 [885,] 0.0001857642 1.548074e-04 5.998940e-05
 [886,] 0.0001572144 1.882035e-04 5.537216e-05
 [887,] 0.0001570444 1.843806e-04 5.372011e-05
 [888,] 0.0001857676 1.488478e-04 5.688036e-05
 [889,] 0.0001847002 1.676441e-04 6.519905e-05
 [890,] 0.0001845977 1.551437e-04 5.943207e-05
 [891,] 0.0218648897 1.106523e-04 9.913092e-03
 [892,] 0.0001382312 1.041731e-04 3.172362e-05
 [893,] 0.0001516593 1.492914e-04 4.538336e-05
 [894,] 0.0218548890 1.069898e-04 8.314838e-03
 [895,] 0.0001528939 1.529401e-04 4.792418e-05
 [896,] 0.0001392133 1.172759e-04 3.327742e-05
 [897,] 0.0001571770 1.869041e-04 5.493376e-05
 [898,] 0.0001705873 1.949291e-04 4.578299e-05
 [899,] 0.0001570074 1.853752e-04 5.389351e-05
 [900,] 0.0001851669 1.539392e-04 5.842060e-05
 [901,] 0.0001571495 1.854529e-04 5.451686e-05
 [902,] 0.0001349620 9.271059e-05 2.621464e-05
 [903,] 0.0001570094 1.856275e-04 5.373684e-05
 [904,] 0.0001388609 1.073716e-04 3.137349e-05
 [905,] 0.0001379557 8.760364e-05 2.690906e-05
 [906,] 0.0001847769 1.431146e-04 5.468513e-05
 [907,] 0.0001276174 1.014765e-04 2.944482e-05
 [908,] 0.0001790219 1.272485e-04 4.415432e-05
 [909,] 0.0140767209 1.433843e-04 7.734709e-03
 [910,] 0.0001817236 1.595356e-04 4.424100e-05
 [911,] 0.0001994339 1.724084e-04 7.982135e-05
 [912,] 0.0011784853 2.133988e-04 1.012014e-03
 [913,] 0.0001695777 1.266220e-04 3.273877e-05
 [914,] 0.0001768685 1.196470e-04 3.992609e-05
 [915,] 0.0001756077 1.219280e-04 4.473583e-05
 [916,] 0.0001540044 4.189042e-04 1.220251e-04
 [917,] 0.0001655897 1.697007e-04 5.078512e-05
 [918,] 0.0001819661 1.177859e-04 4.051712e-05
 [919,] 0.0001640842 8.456943e-05 2.668560e-05
 [920,] 0.0001768667 1.189437e-04 3.950187e-05
 [921,] 0.0001524115 1.701564e-04 4.631783e-05
 [922,] 0.0001422699 9.769916e-05 2.642248e-05
 [923,] 0.0001269328 1.845612e-04 5.210253e-05
 [924,] 0.0001770870 1.215968e-04 4.090997e-05
 [925,] 0.0001516232 9.037612e-05 2.854212e-05
 [926,] 0.0001486790 6.523096e-04 2.263298e-04
 [927,] 0.0001465099 1.399819e-04 3.223679e-05
 [928,] 0.0017786502 1.730188e-04 9.138140e-04
 [929,] 0.0001641697 1.685273e-04 5.092225e-05
 [930,] 0.0001414168 1.427709e-04 3.388507e-05
 [931,] 0.0017207065 1.687160e-04 7.643466e-04
 [932,] 0.0001516439 9.153697e-05 2.889720e-05
 [933,] 0.0001770051 1.208064e-04 4.051881e-05
 [934,] 0.0001810325 1.173398e-04 3.984133e-05
 [935,] 0.0001807816 1.183018e-04 4.068329e-05
 [936,] 0.0001516128 9.250296e-05 2.939186e-05
 [937,] 0.0001792243 1.257993e-04 3.869901e-05
 [938,] 0.0001793983 1.260025e-04 3.869073e-05
 [939,] 0.0001800194 1.177820e-04 4.014605e-05
 [940,] 0.0001802217 1.176458e-04 4.006313e-05
 [941,] 0.0001795438 1.176540e-04 3.997213e-05
 [942,] 0.0001773740 1.196282e-04 4.009825e-05
 [943,] 0.0001793029 1.176468e-04 3.992884e-05
 [944,] 0.0001793513 1.174161e-04 3.970085e-05
 [945,] 0.0001792901 1.241156e-04 3.823015e-05
 [946,] 0.0001840423 1.167699e-04 3.927362e-05
 [947,] 0.0001766493 1.227733e-04 4.122329e-05
 [948,] 0.0001763833 1.217874e-04 4.066969e-05
 [949,] 0.0001426875 1.277574e-04 3.371547e-05
 [950,] 0.0001412568 1.345137e-04 3.592966e-05
 [951,] 0.0001412811 8.547585e-05 2.741197e-05
 [952,] 0.0001464382 1.463727e-04 3.418309e-05
 [953,] 0.0001603757 1.676232e-04 5.013016e-05
 [954,] 0.0001500307 1.946193e-04 4.939291e-05
 [955,] 0.0007663206 2.267984e-04 9.115915e-04
 [956,] 0.0001768636 2.256969e-04 1.727708e-04
 [957,] 0.0001642848 2.263770e-04 1.573599e-04
 [958,] 0.0001643762 2.314703e-04 1.657071e-04
 [959,] 0.0001772181 1.255536e-04 4.267519e-05
 [960,] 0.0001652599 1.522636e-04 3.512432e-05
 [961,] 0.0001759918 1.519862e-04 3.367928e-05
 [962,] 0.0001506875 1.252228e-04 3.575962e-05
 [963,] 0.0001454670 2.711233e-04 4.477097e-05
 [964,] 0.0001527241 1.986287e-04 6.764336e-05
 [965,] 0.0001636935 1.686260e-04 5.076120e-05
 [966,] 0.0001372027 4.416901e-04 9.795198e-05
 [967,] 0.0001368972 2.836470e-04 5.531179e-05
 [968,] 0.0001484393 9.300373e-05 2.916668e-05
 [969,] 0.0001355607 1.755672e-04 6.156350e-05
 [970,] 0.0001438780 1.830797e-04 7.144243e-05
 [971,] 0.0001286152 3.584007e-04 7.083120e-05
 [972,] 0.0001503537 1.085257e-04 3.300425e-05
 [973,] 0.0001775347 1.582474e-04 7.082384e-05
 [974,] 0.0001257593 8.826861e-05 2.610227e-05
 [975,] 0.0001327016 8.602030e-05 2.826848e-05
 [976,] 0.0001789862 1.445015e-04 5.190166e-05
 [977,] 0.0001322296 9.149377e-05 3.042826e-05
 [978,] 0.0001339205 1.032904e-04 3.004104e-05
 [979,] 0.0001637379 1.467947e-04 5.972954e-05
 [980,] 0.0001803755 1.747863e-04 6.863043e-05
 [981,] 0.0001945231 1.140256e-04 3.214736e-05
 [982,] 0.0001698325 1.761229e-04 4.813219e-05
 [983,] 0.0001788001 1.743076e-04 6.783946e-05
 [984,] 0.0001481129 1.737505e-04 3.844818e-05
 [985,] 0.0001723449 1.728230e-04 6.323831e-05
 [986,] 0.0001641369 1.598204e-04 4.897175e-05
 [987,] 0.0001617916 1.542002e-04 4.610038e-05
 [988,] 0.0001236999 1.266927e-04 3.314132e-05
 [989,] 0.0001639836 1.586375e-04 4.876377e-05
 [990,] 0.0001237121 1.435969e-04 3.632156e-05
 [991,] 0.0001391064 1.144885e-04 3.970617e-05
 [992,] 0.0001299292 2.163605e-04 6.107590e-05
 [993,] 0.0001274779 1.091457e-04 2.827362e-05
 [994,] 0.0001325791 1.415147e-04 3.855341e-05
 [995,] 0.0001294721 1.186630e-04 2.924010e-05
 [996,] 0.0001616209 1.537564e-04 4.609846e-05
 [997,] 0.0001234046 1.436231e-04 3.615926e-05
 [998,] 0.0001693872 1.774101e-04 6.417388e-05
 [999,] 0.0001693258 1.773585e-04 6.410589e-05
[1000,] 0.0001693184 1.773949e-04 6.412106e-05
[1001,] 0.0001251159 1.226282e-04 3.453133e-05
[1002,] 0.0001320395 1.166453e-04 3.715555e-05
[1003,] 0.0001283883 1.530967e-04 3.443059e-05
[1004,] 0.0001714349 1.449872e-04 5.276540e-05
[1005,] 0.0001707864 1.438356e-04 5.157803e-05
[1006,] 0.0001725563 1.452733e-04 5.334058e-05
[1007,] 0.0002004554 1.519135e-04 5.531891e-05
[1008,] 0.0001726716 1.772101e-04 6.614853e-05
[1009,] 0.0001728949 1.449444e-04 5.319072e-05
[1010,] 0.0001711727 1.433071e-04 5.121229e-05
[1011,] 0.0001251774 1.736960e-04 4.615153e-05
[1012,] 0.0001627087 1.535625e-04 4.620736e-05
[1013,] 0.0001293397 2.087637e-04 5.430001e-05
[1014,] 0.0001620280 1.538974e-04 4.607465e-05
[1015,] 0.0001621561 1.535995e-04 4.614682e-05
[1016,] 0.0001623337 1.531116e-04 4.632234e-05
[1017,] 0.0001730192 2.082869e-04 7.647796e-05
[1018,] 0.0001587244 1.746366e-04 5.392562e-05
[1019,] 0.0001460515 1.174723e-04 3.568328e-05
[1020,] 0.0001624398 1.526701e-04 4.640900e-05
[1021,] 0.0001611504 1.523096e-04 4.649016e-05
[1022,] 0.0001604295 1.539636e-04 4.337059e-05
[1023,] 0.0001566781 9.026312e-05 2.748534e-05
[1024,] 0.0001346890 3.111524e-04 5.676201e-05
[1025,] 0.0001502353 8.621241e-05 2.589047e-05
[1026,] 0.0001628776 1.717621e-04 4.868837e-05
[1027,] 0.0001643920 1.718269e-04 4.847901e-05
[1028,] 0.0001647584 1.278474e-04 4.302424e-05
[1029,] 0.0001332074 5.748105e-04 9.125494e-05
[1030,] 0.0001459482 8.489912e-05 2.703434e-05
[1031,] 0.0001649781 1.221633e-04 4.119028e-05
[1032,] 0.0001549551 4.611540e-04 1.210031e-04
[1033,] 0.0001667281 1.391496e-04 4.417859e-05
[1034,] 0.0001627219 1.704100e-04 4.855728e-05
[1035,] 0.0001632370 1.694474e-04 4.842466e-05
[1036,] 0.0001658640 1.102672e-04 3.718820e-05
[1037,] 0.0001289492 6.295207e-04 7.468539e-05
[1038,] 0.0001608305 1.737841e-04 5.171342e-05
[1039,] 0.0001434408 8.498714e-05 2.663455e-05
[1040,] 0.0001451607 1.345686e-04 3.727683e-05
[1041,] 0.0001745085 1.582158e-04 5.098450e-05
[1042,] 0.0001747781 1.734287e-04 5.717512e-05
[1043,] 0.0001688901 1.868047e-04 5.093789e-05
[1044,] 0.0001685235 1.109394e-04 3.930144e-05
[1045,] 0.0001680251 1.104937e-04 3.895768e-05
[1046,] 0.0001681642 1.102531e-04 3.888916e-05
[1047,] 0.0001649463 1.327349e-04 4.218068e-05
[1048,] 0.0001524362 1.857788e-04 3.515770e-05
[1049,] 0.0001696407 1.870327e-04 5.080205e-05
[1050,] 0.0001515518 1.690874e-04 5.186152e-05
[1051,] 0.0001402880 1.306045e-03 2.958774e-04
[1052,] 0.0001853097 4.458025e-04 6.524552e-05
[1053,] 0.0001771057 8.212747e-05 2.839049e-05
[1054,] 0.0001692226 1.643293e-04 5.142682e-05
[1055,] 0.0001518478 1.142728e-04 3.735912e-05
[1056,] 0.0001660500 1.303923e-03 6.193144e-04
[1057,] 0.0001654405 6.941849e-04 2.450138e-04
[1058,] 0.0001520958 1.029768e-04 3.244023e-05
[1059,] 0.0001523774 1.152215e-04 3.789032e-05
[1060,] 0.0001522055 1.156506e-04 3.801713e-05
[1061,] 0.0001357244 6.715113e-03 1.486095e-03
[1062,] 0.0001522045 1.170457e-04 3.860223e-05
[1063,] 0.0001526598 1.160025e-04 3.831403e-05
[1064,] 0.0001516761 1.159135e-04 3.794923e-05
[1065,] 0.0001526159 1.030318e-04 3.257254e-05
[1066,] 0.0001532245 1.030238e-04 3.265168e-05
[1067,] 0.0001521940 1.145339e-04 3.753959e-05
[1068,] 0.0001518703 1.121419e-04 3.646560e-05
[1069,] 0.0001520660 1.137865e-04 3.719517e-05
[1070,] 0.0001513182 1.149772e-04 3.746932e-05
[1071,] 0.0001529844 1.027411e-04 3.231347e-05
[1072,] 0.0001392777 2.357850e-04 5.896912e-05
[1073,] 0.0001520109 1.136902e-04 3.713767e-05
[1074,] 0.0001514255 1.027499e-04 3.216112e-05
[1075,] 0.0001723059 7.227297e-04 2.939827e-04
[1076,] 0.0001701125 1.611438e-04 5.073739e-05
[1077,] 0.0001509388 1.095822e-04 3.487042e-05
[1078,] 0.0001561919 1.154230e-04 3.723273e-05
[1079,] 0.0001492040 1.084282e-04 3.364748e-05
[1080,] 0.0001570950 1.135481e-04 3.650876e-05
[1081,] 0.0001967930 1.404654e-03 9.576075e-04
[1082,] 0.0001828106 7.212180e-04 4.296438e-04
[1083,] 0.0001695449 1.609847e-04 5.068982e-05
[1084,] 0.0001486352 3.560420e-04 1.062399e-04
[1085,] 0.0001695523 1.609822e-04 5.069129e-05
[1086,] 0.0001747349 5.215185e-04 2.836938e-04
[1087,] 0.0001695514 1.639370e-04 5.056118e-05
[1088,] 0.0001697108 1.639077e-04 5.048512e-05
[1089,] 0.0007473029 1.201978e-04 6.869518e-05
[1090,] 0.0001840005 1.044576e-03 5.132896e-04
[1091,] 0.0001915382 8.165790e-04 5.290902e-04
[1092,] 0.0001698462 1.640936e-04 5.045882e-05
[1093,] 0.0001971140 4.656340e-04 3.049525e-04
[1094,] 0.0001858160 2.621167e-04 5.041889e-05
[1095,] 0.0002005588 4.637071e-04 3.117105e-04
[1096,] 0.0002012399 4.802068e-04 3.255974e-04
[1097,] 0.0001762368 7.583996e-04 4.221712e-04
[1098,] 0.0001929427 1.914805e-04 4.032033e-05
[1099,] 0.0001787347 7.534143e-04 4.307737e-04
[1100,] 0.0001784912 7.591685e-04 4.330036e-04
[1101,] 0.0001699989 1.641811e-04 5.041688e-05
[1102,] 0.0001698879 1.641180e-04 5.044304e-05
[1103,] 0.0001697901 1.640486e-04 5.047096e-05
[1104,] 0.0001701140 1.611824e-04 5.069108e-05
[1105,] 0.0001681700 1.667120e-04 5.473356e-05
[1106,] 0.0001831325 4.585995e-04 2.687666e-04
[1107,] 0.0001696085 1.598605e-04 5.057457e-05
[1108,] 0.0001986860 3.315545e-04 2.112866e-04
[1109,] 0.0002002987 3.421852e-04 2.214382e-04
[1110,] 0.0001759955 6.283095e-04 3.476814e-04
[1111,] 0.0001965612 9.980487e-04 6.206639e-04
[1112,] 0.0001509121 2.020129e-03 7.470373e-04
[1113,] 0.0001694867 1.609795e-04 5.068449e-05
[1114,] 0.0001494310 1.585788e-04 4.601372e-05
[1115,] 0.0001667108 7.755919e-04 2.924390e-04
[1116,] 0.0001837574 8.486246e-04 4.094104e-04
[1117,] 0.0001695884 1.609805e-04 5.069529e-05
[1118,] 0.0001808730 1.799637e-04 4.025716e-05
[1119,] 0.0001437928 2.671923e-04 7.729013e-05
[1120,] 0.0001757474 6.179120e-04 3.409419e-04
[1121,] 0.0001964858 7.362110e-04 4.412213e-04
[1122,] 0.0001720373 1.504257e-04 5.961541e-05
[1123,] 0.0001507678 2.566537e-04 8.304618e-05
[1124,] 0.0001594385 2.067525e-04 6.815820e-05
[1125,] 0.0007658114 1.250234e-04 7.319928e-05
[1126,] 0.0001695413 1.609784e-04 5.069049e-05
[1127,] 0.0001696481 1.609902e-04 5.070047e-05
[1128,] 0.0001438633 2.672781e-04 7.769416e-05
[1129,] 0.0001437792 2.806326e-04 8.047181e-05
[1130,] 0.0001437704 2.780447e-04 7.976599e-05
[1131,] 0.0001696205 1.608461e-04 5.087684e-05
[1132,] 0.0001504663 2.810765e-04 8.962438e-05
[1133,] 0.0001435145 3.430656e-04 9.388926e-05
[1134,] 0.0001697542 1.609956e-04 5.071224e-05
[1135,] 0.0001438055 2.754645e-04 7.953272e-05
[1136,] 0.0001694838 1.609746e-04 5.068504e-05
[1137,] 0.0001887003 1.401681e-03 8.766456e-04
[1138,] 0.0001568496 1.151502e-04 3.721999e-05
[1139,] 0.0001670536 8.936449e-04 3.401362e-04
[1140,] 0.0001563163 1.191534e-04 3.858848e-05
[1141,] 0.0006670837 1.241820e-04 7.092940e-05
[1142,] 0.0001919079 1.345424e-03 8.718054e-04
[1143,] 0.0002478937 1.699984e-04 7.478575e-05
[1144,] 0.0001579457 1.155877e-04 3.766398e-05
[1145,] 0.0001493152 1.339188e-04 4.117163e-05
[1146,] 0.0001694806 1.608290e-04 5.072462e-05
[1147,] 0.0001575110 1.147333e-04 3.713461e-05
[1148,] 0.0008191183 1.314109e-04 7.971785e-05
[1149,] 0.0001855227 9.404152e-04 4.718170e-04
[1150,] 0.0001698495 1.609644e-04 5.073729e-05
[1151,] 0.0001650893 1.571757e-04 3.719285e-05
[1152,] 0.0001579238 1.154508e-04 3.758844e-05
[1153,] 0.0006444027 1.286641e-04 7.489939e-05
[1154,] 0.0007735275 1.231902e-04 7.164307e-05
[1155,] 0.0001576676 1.154765e-04 3.749438e-05
[1156,] 0.0001575823 1.159721e-04 3.773599e-05
[1157,] 0.0001624129 1.547160e-04 4.275932e-05
[1158,] 0.0001813802 8.318555e-05 3.117252e-05
[1159,] 0.0001574790 1.153319e-04 3.741211e-05
[1160,] 0.0001857702 7.699359e-04 3.820432e-04
[1161,] 0.0001425270 8.383902e-05 2.739080e-05
[1162,] 0.0001569439 1.237804e-04 4.062216e-05
[1163,] 0.0001875535 1.036252e-04 3.006704e-05
[1164,] 0.0001865914 1.035961e-04 3.007397e-05
[1165,] 0.0001776404 7.494296e-04 4.235700e-04
[1166,] 0.0001696193 1.609808e-04 5.069966e-05
[1167,] 0.0001590630 2.039693e-04 6.671336e-05
[1168,] 0.0001658782 1.071900e-04 3.329465e-05
[1169,] 0.0001697470 1.609928e-04 5.076077e-05
[1170,] 0.0001696243 1.612045e-04 5.069123e-05
[1171,] 0.0003829978 1.529822e-04 8.947088e-05
[1172,] 0.0001942718 4.973525e-04 2.733449e-04
[1173,] 0.0001714108 1.609975e-04 5.101110e-05
[1174,] 0.0003703154 1.766857e-04 1.122075e-04
[1175,] 0.0001713683 1.608711e-04 5.128805e-05
[1176,] 0.0001597095 1.937368e-04 8.533213e-05
[1177,] 0.0001520974 8.307765e-05 2.694095e-05
[1178,] 0.0001488177 8.438434e-05 2.807282e-05
[1179,] 0.0001780498 1.179753e-04 3.929007e-05
[1180,] 0.0001496682 2.956416e-04 1.100087e-04
[1181,] 0.0001696400 1.612244e-04 5.070025e-05
[1182,] 0.0001402208 1.562049e-04 4.327380e-05
[1183,] 0.0002449069 2.442024e-04 1.622112e-04
[1184,] 0.0001922533 4.299503e-04 2.265423e-04
[1185,] 0.0001306672 1.306698e-03 2.694651e-04
[1186,] 0.0001415370 1.569558e-04 4.677335e-05
[1187,] 0.0002037465 1.630547e-04 6.060167e-05
[1188,] 0.0002065801 2.666665e-04 1.702840e-04
[1189,] 0.0007121597 1.537597e-04 9.819066e-05
[1190,] 0.0001775442 1.166618e-04 3.861619e-05
[1191,] 0.0001263271 3.608127e-04 8.255707e-05
[1192,] 0.0002090313 1.694781e-04 7.070409e-05
[1193,] 0.0001701595 1.612351e-04 5.075036e-05
[1194,] 0.0002122021 1.708342e-04 7.402583e-05
[1195,] 0.0001783006 1.154306e-04 3.916898e-05
[1196,] 0.0002236853 3.371328e-03 2.921204e-03
[1197,] 0.0001938091 5.920494e-04 3.316568e-04
[1198,] 0.0002062206 1.640493e-04 6.367273e-05
[1199,] 0.0007194853 1.648398e-04 1.085753e-04
[1200,] 0.0001293727 2.716552e-04 7.531480e-05
[1201,] 0.0001349045 2.422747e-04 7.709929e-05
[1202,] 0.0001432002 1.405112e-04 4.545039e-05
[1203,] 0.0001885166 4.911753e-04 2.484997e-04
[1204,] 0.0001335798 2.366612e-04 7.318598e-05
[1205,] 0.0001623392 3.306583e-04 1.485693e-04
[1206,] 0.0001324194 2.436656e-04 7.307900e-05
[1207,] 0.0001280511 2.665214e-04 7.034109e-05
[1208,] 0.0001569455 4.190993e-04 1.778746e-04
[1209,] 0.0008433502 1.503603e-04 9.744922e-05
[1210,] 0.0001283216 3.063190e-04 7.984486e-05
[1211,] 0.0002965357 1.597699e-04 1.052726e-04
[1212,] 0.0007312429 1.581761e-04 1.027453e-04
[1213,] 0.0001708709 1.607465e-04 5.116636e-05
[1214,] 0.0001487206 3.976665e-04 1.570023e-04
[1215,] 0.0033159713 1.231783e-04 8.504504e-05
[1216,] 0.0001871422 7.045922e-04 3.653223e-04
[1217,] 0.0002108494 1.714111e-04 7.422918e-05
[1218,] 0.0001559693 1.535366e-04 5.453229e-05
[1219,] 0.0001817067 7.801696e-04 1.132183e-04
[1220,] 0.0001787622 1.855828e-03 1.014763e-03
[1221,] 0.0002319850 1.481790e-04 6.261711e-05
[1222,] 0.0002283919 1.086242e-04 4.143867e-05
[1223,] 0.0001810516 9.392937e-04 4.381520e-04
[1224,] 0.0001816151 1.561827e-04 4.028683e-05
[1225,] 0.0001812958 1.519870e-04 3.968811e-05
[1226,] 0.0001399797 1.580632e-04 4.400932e-05
[1227,] 0.0001683029 1.679695e-04 5.364609e-05
[1228,] 0.0001636980 2.337787e-04 1.090482e-04
[1229,] 0.0001373285 9.129292e-05 2.581626e-05
[1230,] 0.0001885075 8.310850e-04 4.465399e-04
[1231,] 0.0001416818 2.136216e-04 5.361373e-05
[1232,] 0.0001623321 1.048241e-04 3.769373e-05
[1233,] 0.0001886511 8.168979e-04 4.392794e-04
[1234,] 0.0001877295 8.615470e-04 4.578240e-04
[1235,] 0.0001759926 1.488497e-04 4.895328e-05
[1236,] 0.0001655956 2.280270e-04 1.079821e-04
[1237,] 0.0001652421 2.370379e-04 1.122999e-04
[1238,] 0.0001875225 8.200157e-04 4.322353e-04
[1239,] 0.0002066856 1.695898e-04 6.983345e-05
[1240,] 0.0001885163 8.023939e-04 4.297531e-04
[1241,] 0.0001895684 8.166881e-04 4.463046e-04
[1242,] 0.0001643465 1.648257e-04 5.205712e-05
[1243,] 0.0001885448 8.448507e-04 4.549384e-04
[1244,] 0.0001890713 8.500729e-04 4.623151e-04
[1245,] 0.0001586137 1.232306e-04 4.284234e-05
[1246,] 0.0001654038 2.241997e-04 1.058151e-04
[1247,] 0.0001880843 9.205569e-04 4.955157e-04
[1248,] 0.0001925914 8.446676e-04 4.876826e-04
[1249,] 0.0001410776 8.593909e-05 2.540937e-05
[1250,] 0.0001393376 3.030400e-04 7.755962e-05
[1251,] 0.0001877802 9.173744e-04 4.908319e-04
[1252,] 0.0001623039 1.174041e-04 4.265570e-05
[1253,] 0.0001625799 1.697020e-04 4.761550e-05
[1254,] 0.0001889608 9.434534e-04 5.171473e-04
[1255,] 0.0001679061 3.818529e-04 1.392971e-04
[1256,] 0.0001659547 1.651521e-04 4.694491e-05
[1257,] 0.0001398592 8.645736e-05 2.542392e-05
[1258,] 0.0001638753 9.591062e-05 3.413637e-05
[1259,] 0.0001661946 1.653952e-04 4.693565e-05
[1260,] 0.0001393532 1.414350e-04 3.921890e-05
[1261,] 0.0001673509 1.650003e-04 4.674695e-05
[1262,] 0.0001723160 1.103366e-04 4.285673e-05
[1263,] 0.0001879334 9.418188e-04 5.065492e-04
[1264,] 0.0001657143 1.653356e-04 4.698997e-05
[1265,] 0.0001991728 1.670998e-04 6.739448e-05
[1266,] 0.0001624098 1.630333e-04 5.176975e-05
[1267,] 0.0001469025 2.709764e-04 1.066637e-04
[1268,] 0.0001582130 1.258256e-04 4.355748e-05
[1269,] 0.0001460598 2.689576e-04 1.046782e-04
[1270,] 0.0001657501 1.658059e-04 4.702659e-05
[1271,] 0.0001900855 9.647894e-04 5.407272e-04
[1272,] 0.0001904561 9.452597e-04 5.322980e-04
[1273,] 0.0001391919 2.028283e-04 5.328716e-05
[1274,] 0.0001453666 4.420192e-04 1.681344e-04
[1275,] 0.0001452387 4.476131e-04 1.697872e-04
[1276,] 0.0001476494 3.883697e-04 1.542583e-04
[1277,] 0.0001843183 5.401435e-04 2.564341e-04
[1278,] 0.0001533062 5.840138e-04 2.492642e-04
[1279,] 0.0001432161 6.092193e-04 2.208444e-04
[1280,] 0.0001864893 3.526769e-04 1.657271e-04
[1281,] 0.0001451406 2.797451e-04 1.077406e-04
[1282,] 0.0001465228 2.400214e-04 9.413689e-05
[1283,] 0.0001422106 6.615202e-04 2.329698e-04
[1284,] 0.0001414941 6.486207e-04 2.255374e-04
[1285,] 0.0001598866 9.449655e-05 3.254747e-05
[1286,] 0.0001451701 9.564381e-05 3.149132e-05
[1287,] 0.0001438632 5.855887e-04 2.146798e-04
[1288,] 0.0001455227 4.663558e-04 1.782793e-04
[1289,] 0.0001858470 7.499770e-04 3.759136e-04
[1290,] 0.0001427091 4.493082e-04 1.640595e-04
[1291,] 0.0001415129 4.511296e-04 1.612363e-04
[1292,] 0.0001438846 4.369095e-04 1.630003e-04
[1293,] 0.0001660629 1.600756e-04 4.686531e-05
[1294,] 0.0001439377 4.476940e-04 1.669674e-04
[1295,] 0.0001437307 4.687391e-04 1.737552e-04
[1296,] 0.0001429484 4.841019e-04 1.767376e-04
[1297,] 0.0001701364 8.425517e-05 2.968205e-05
[1298,] 0.0001447719 4.493865e-04 1.698910e-04
[1299,] 0.0001430743 4.446234e-04 1.634812e-04
[1300,] 0.0001468023 2.222371e-04 8.743667e-05
[1301,] 0.0002055792 1.677231e-04 6.483733e-05
[1302,] 0.0001425475 4.543137e-04 1.653343e-04
[1303,] 0.0001396009 2.449842e-04 5.605478e-05
[1304,] 0.0001628978 1.659357e-04 4.411245e-05
[1305,] 0.0001672347 1.614685e-04 4.686242e-05
[1306,] 0.0001448281 4.385956e-04 1.661183e-04
[1307,] 0.0001413311 4.200824e-04 1.503553e-04
[1308,] 0.0001631100 3.962337e-04 1.905062e-04
[1309,] 0.0001611844 8.673501e-05 2.968617e-05
[1310,] 0.0001678740 1.603012e-04 4.689629e-05
[1311,] 0.0001487164 2.176091e-04 8.755081e-05
[1312,] 0.0001433324 4.394800e-04 1.624078e-04
[1313,] 0.0001471834 2.159366e-04 8.528361e-05
[1314,] 0.0001459103 4.521687e-04 1.740375e-04
[1315,] 0.0001398971 1.556059e-04 4.041749e-05
[1316,] 0.0001461550 2.169149e-04 8.460925e-05
[1317,] 0.0001443545 4.376245e-04 1.645404e-04
[1318,] 0.0001678823 1.599797e-04 4.700391e-05
[1319,] 0.0001404308 1.551729e-04 3.982513e-05
[1320,] 0.0001850557 2.891933e-03 1.534584e-03
[1321,] 0.0001901337 1.071848e-03 5.712020e-04
[1322,] 0.0001730265 1.774653e-04 6.443743e-05
[1323,] 0.0001829141 7.195637e-04 3.402398e-04
[1324,] 0.0001849784 1.397646e-03 6.994249e-04
[1325,] 0.0001850154 5.907349e-04 2.860860e-04
[1326,] 0.0001618087 1.647713e-04 5.102200e-05
[1327,] 0.0001550430 1.613450e-04 6.525885e-05
[1328,] 0.0001360579 1.960431e-04 6.567850e-05
[1329,] 0.0001834565 9.420897e-04 4.556588e-04
[1330,] 0.0001504341 9.934972e-05 3.550731e-05
[1331,] 0.0001532058 1.625482e-04 6.462247e-05
[1332,] 0.0001701979 1.634047e-04 5.203882e-05
[1333,] 0.0001831440 8.159349e-04 3.909621e-04
[1334,] 0.0001406426 1.916756e-04 4.552236e-05
[1335,] 0.0001488098 8.822885e-04 3.298486e-04
[1336,] 0.0001639394 1.649018e-04 4.739246e-05
[1337,] 0.0001559650 9.888799e-05 3.284131e-05
[1338,] 0.0001411518 9.232128e-05 2.725741e-05
[1339,] 0.0001516862 1.107280e-04 4.088243e-05
[1340,] 0.0001624152 8.870938e-05 3.076760e-05
[1341,] 0.0001637642 1.625861e-04 4.721244e-05
[1342,] 0.0001523857 8.083655e-04 3.212276e-04
[1343,] 0.0001826496 8.675103e-04 4.131698e-04
[1344,] 0.0001567077 9.852462e-05 3.307772e-05
[1345,] 0.0001641627 1.622344e-04 4.716785e-05
[1346,] 0.0001564240 9.818101e-05 3.283392e-05
[1347,] 0.0001650456 2.203748e-04 5.441283e-05
[1348,] 0.0001406491 1.662173e-04 4.106004e-05
[1349,] 0.0001364918 2.033540e-04 6.855848e-05
[1350,] 0.0001411670 2.784732e-04 5.677645e-05
[1351,] 0.0001824307 7.584627e-04 3.564088e-04
[1352,] 0.0001826571 7.924498e-04 3.752302e-04
[1353,] 0.0001523979 1.086754e-03 4.261709e-04
[1354,] 0.0001565244 9.621233e-05 3.216255e-05
[1355,] 0.0001419608 1.677551e-04 4.041526e-05
[1356,] 0.0001657540 1.621259e-04 4.699716e-05
[1357,] 0.0001462531 8.104398e-05 2.633839e-05
[1358,] 0.0001791836 6.515641e-04 2.882867e-04
[1359,] 0.0001642728 1.635749e-04 5.005355e-05
[1360,] 0.0001455987 8.476019e-04 3.025511e-04
[1361,] 0.0001753730 6.284097e-04 2.556119e-04
[1362,] 0.0001777655 1.275060e-03 5.663286e-04
[1363,] 0.0001414654 1.592429e-04 3.930674e-05
[1364,] 0.0001781682 1.290463e-03 5.793044e-04
[1365,] 0.0001784123 1.231856e-03 5.553140e-04
[1366,] 0.0001671052 1.638618e-04 4.696579e-05
[1367,] 0.0001773388 1.203411e-03 5.276328e-04
[1368,] 0.0001765208 6.430298e-04 2.695056e-04
[1369,] 0.0001568680 1.008491e-04 3.394527e-05
[1370,] 0.0001620039 8.424882e-05 2.862513e-05
[1371,] 0.0001730258 5.641493e-04 2.131082e-04
[1372,] 0.0001731624 4.641208e-04 1.753476e-04
[1373,] 0.0001746176 1.007457e-03 4.069887e-04
[1374,] 0.0001749896 4.237183e-04 1.676830e-04
[1375,] 0.0001738651 4.754636e-04 1.836118e-04
[1376,] 0.0001521145 1.615001e-04 4.632156e-05
[1377,] 0.0001737327 4.752935e-04 1.828372e-04
[1378,] 0.0001749841 4.846327e-04 1.927622e-04
[1379,] 0.0001465555 2.695652e-04 7.191536e-05
[1380,] 0.0001761316 4.078982e-04 1.665115e-04
[1381,] 0.0001436676 6.280604e-04 2.189645e-04
[1382,] 0.0001737462 4.376100e-04 1.679250e-04
[1383,] 0.0001637159 1.615733e-04 4.414493e-05
[1384,] 0.0001737150 5.534246e-04 2.136600e-04
[1385,] 0.0001739151 4.354223e-04 1.678626e-04
[1386,] 0.0001757346 2.694453e-04 1.059747e-04
[1387,] 0.0001737947 4.758318e-04 1.833337e-04
[1388,] 0.0001429329 1.855084e-04 4.263639e-05
[1389,] 0.0001730171 1.123688e-03 4.342426e-04
[1390,] 0.0001501928 6.965361e-04 1.308014e-04
[1391,] 0.0001508882 8.080290e-04 1.474250e-04
[1392,] 0.0001648513 1.571884e-04 4.854126e-05
[1393,] 0.0001456046 1.980916e-04 4.309794e-05
[1394,] 0.0001495205 5.874070e-04 1.164050e-04
[1395,] 0.0001584432 8.656256e-05 2.898402e-05
[1396,] 0.0001369493 2.545217e-04 6.800508e-05
[1397,] 0.0002372189 1.245876e-04 6.462358e-05
[1398,] 0.0001740912 1.992201e-04 7.552700e-05
[1399,] 0.0001774628 1.906990e-04 6.017336e-05
[1400,] 0.0001371762 2.391669e-04 6.753611e-05
[1401,] 0.0001344205 1.116925e-04 2.985579e-05
[1402,] 0.0001379527 2.015102e-04 5.617391e-05
[1403,] 0.0001886904 1.125845e-04 4.645071e-05
[1404,] 0.0001639790 1.585886e-04 4.748874e-05
[1405,] 0.0001379539 2.137977e-04 5.924854e-05
[1406,] 0.0001759986 2.125688e-04 8.375737e-05
[1407,] 0.0001743006 1.878964e-04 7.046957e-05
[1408,] 0.0001379077 2.253061e-04 6.161447e-05
[1409,] 0.0001763910 2.112631e-04 8.368426e-05
[1410,] 0.0001762701 2.084368e-04 8.223382e-05
[1411,] 0.0001392363 9.935327e-05 2.692380e-05
[1412,] 0.0001411000 1.033100e-04 2.690132e-05
[1413,] 0.0001404599 9.966491e-05 2.691529e-05
[1414,] 0.0002059389 2.977124e-04 1.874690e-04
[1415,] 0.0001537673 8.967959e-05 2.498172e-05
[1416,] 0.0001701943 1.093502e-04 3.479384e-05
[1417,] 0.0001422253 9.910128e-05 2.688332e-05
[1418,] 0.0001783370 1.133787e-04 3.792484e-05
[1419,] 0.0001697937 1.119487e-04 3.560761e-05
[1420,] 0.0001380444 3.413193e-04 8.442618e-05
[1421,] 0.0001786636 1.139018e-04 3.842520e-05
[1422,] 0.0001944314 4.207596e-04 2.581793e-04
[1423,] 0.0001566384 9.113342e-05 2.497458e-05
[1424,] 0.0001431912 1.003719e-04 2.666246e-05
[1425,] 0.0001580272 8.565867e-05 2.552711e-05
[1426,] 0.0001603542 8.490875e-05 2.580562e-05
[1427,] 0.0001518456 4.601040e-04 1.472208e-04
[1428,] 0.0001916205 5.162699e-04 3.145501e-04
[1429,] 0.0001450032 9.878399e-05 2.659176e-05
[1430,] 0.0001408286 1.033268e-04 2.687876e-05
[1431,] 0.0001503274 9.855952e-05 3.081727e-05
[1432,] 0.0001792546 1.588837e-04 5.434834e-05
[1433,] 0.0001981551 3.273341e-04 1.868201e-04
[1434,] 0.0001338898 9.425638e-05 2.557759e-05
[1435,] 0.0001994031 3.387999e-04 1.980097e-04
[1436,] 0.0001423730 1.024278e-04 2.677584e-05
[1437,] 0.0001490810 1.037855e-04 3.320055e-05
[1438,] 0.0002039490 4.453704e-04 2.895694e-04
[1439,] 0.0002040727 4.453278e-04 2.899770e-04
[1440,] 0.0001496943 1.058258e-04 3.275763e-05
[1441,] 0.0001562491 2.000275e-04 7.083171e-05
[1442,] 0.0001560291 1.862894e-04 6.562576e-05
[1443,] 0.0001789021 1.547355e-04 5.196884e-05
[1444,] 0.0001524370 1.524514e-04 4.690577e-05
[1445,] 0.0001506018 1.016267e-04 3.131013e-05
[1446,] 0.0001324030 8.809988e-05 2.512694e-05
[1447,] 0.0001476393 1.008677e-04 3.166924e-05
[1448,] 0.0001479492 1.024175e-04 3.226974e-05
[1449,] 0.0001338869 9.743571e-05 2.692917e-05
[1450,] 0.0001509503 1.518649e-04 4.560895e-05
[1451,] 0.0001570124 1.289642e-04 4.635486e-05
[1452,] 0.0001540144 1.556155e-04 4.987669e-05
[1453,] 0.0001340201 1.203344e-04 2.899758e-05
[1454,] 0.0001420370 9.671525e-05 2.955673e-05
[1455,] 0.0001353335 8.435398e-05 2.588021e-05
[1456,] 0.0001332688 8.617260e-05 2.614908e-05
[1457,] 0.0001521894 1.519091e-04 4.621215e-05
[1458,] 0.0001519808 1.515267e-04 4.594483e-05
[1459,] 0.0001701876 1.892416e-04 6.324929e-05
[1460,] 0.0001499650 1.090684e-04 3.333744e-05
[1461,] 0.0001593113 1.391492e-04 5.081205e-05
[1462,] 0.0001332596 9.561111e-05 2.831991e-05
[1463,] 0.0001318369 9.640725e-05 2.694026e-05
[1464,] 0.0001360853 9.672231e-05 2.656059e-05
[1465,] 0.0001335422 9.547534e-05 2.826603e-05
[1466,] 0.0001562064 1.614975e-04 4.778155e-05
[1467,] 0.0001969720 3.591001e-04 2.062700e-04
[1468,] 0.0001950081 3.374280e-04 1.861937e-04
[1469,] 0.0001958748 3.479861e-04 1.955632e-04
[1470,] 0.0001490000 8.067800e-05 2.517273e-05
[1471,] 0.0001334107 9.546680e-05 2.828224e-05
[1472,] 0.0001543853 8.095166e-05 2.519055e-05
[1473,] 0.0001352672 9.680225e-05 2.658163e-05
[1474,] 0.0001531625 8.078908e-05 2.519045e-05
[1475,] 0.0001338778 9.732864e-05 2.665553e-05
[1476,] 0.0001335836 9.876386e-05 2.676713e-05
[1477,] 0.0001522862 8.110561e-05 2.516760e-05
[1478,] 0.0001332931 9.889680e-05 2.679273e-05
[1479,] 0.0001330785 9.630737e-05 2.846679e-05
[1480,] 0.0001562011 1.615182e-04 4.778774e-05
[1481,] 0.0001362220 9.678342e-05 2.655587e-05
[1482,] 0.0001363700 9.763117e-05 2.659489e-05
[1483,] 0.0001351265 9.823584e-05 2.666641e-05
[1484,] 0.0001369345 9.844704e-05 2.662378e-05
[1485,] 0.0001467631 8.740199e-05 2.672727e-05
[1486,] 0.0001476417 1.054312e-04 3.303729e-05
[1487,] 0.0001808104 1.471235e-04 4.719184e-05
[1488,] 0.0001528851 1.056325e-04 3.654676e-05
[1489,] 0.0001342717 1.022050e-04 2.703321e-05
[1490,] 0.0001510485 8.145593e-05 2.517118e-05
[1491,] 0.0001464497 8.104351e-05 2.509886e-05
[1492,] 0.0001519607 8.130089e-05 2.516587e-05
[1493,] 0.0001329008 9.617846e-05 2.849623e-05
[1494,] 0.0001717271 1.890482e-04 6.519267e-05
[1495,] 0.0001359104 1.009221e-04 2.683423e-05
[1496,] 0.0001965330 3.275491e-04 1.830344e-04
[1497,] 0.0001466890 8.229590e-05 2.569816e-05
[1498,] 0.0001329336 9.606110e-05 2.848598e-05
[1499,] 0.0001328580 9.580105e-05 2.844544e-05
[1500,] 0.0001329683 9.643401e-05 2.852834e-05
[1501,] 0.0001327770 9.574988e-05 2.845919e-05
[1502,] 0.0001330682 9.594878e-05 2.841557e-05
[1503,] 0.0001817662 1.729503e-04 6.119648e-05
[1504,] 0.0001563615 1.621767e-04 4.822908e-05
[1505,] 0.0001268204 1.520907e-04 4.465088e-05
[1506,] 0.0001271588 1.760738e-04 5.149527e-05
[1507,] 0.0001551409 1.408786e-04 4.986681e-05
[1508,] 0.0001255195 1.858386e-04 4.500155e-05
[1509,] 0.0001846569 1.088985e-04 3.734730e-05
[1510,] 0.0001548074 1.376131e-04 4.843652e-05
[1511,] 0.0001253760 1.867748e-04 4.566856e-05
[1512,] 0.0001330076 9.548194e-05 2.835108e-05
[1513,] 0.0001816631 1.089668e-04 3.702558e-05
[1514,] 0.0001553355 1.399544e-04 4.966304e-05
[1515,] 0.0001255039 1.827204e-04 4.449597e-05
[1516,] 0.0001815623 1.091179e-04 3.712105e-05
[1517,] 0.0001822422 1.091638e-04 3.724832e-05
[1518,] 0.0001251275 1.659998e-04 4.311797e-05
[1519,] 0.0001610444 1.353584e-04 5.008094e-05
[1520,] 0.0001285160 1.626829e-04 4.996524e-05
[1521,] 0.0001251345 1.873657e-04 4.715165e-05
[1522,] 0.0001572117 1.411850e-04 5.136010e-05
[1523,] 0.0001280409 1.694854e-04 5.120709e-05
[1524,] 0.0001793157 1.550999e-04 5.236704e-05
[1525,] 0.0001848622 1.089408e-04 3.729328e-05
[1526,] 0.0001710363 1.890032e-04 6.443135e-05
[1527,] 0.0001279954 1.634525e-04 4.948410e-05
[1528,] 0.0001277417 1.721768e-04 5.147394e-05
[1529,] 0.0001329660 9.523640e-05 2.831899e-05
[1530,] 0.0001581212 1.414955e-04 5.116860e-05
[1531,] 0.0001280657 1.680777e-04 5.086170e-05
[1532,] 0.0001824091 1.086840e-04 3.680671e-05
[1533,] 0.0001787524 1.528571e-04 5.074996e-05
[1534,] 0.0001360466 1.264891e-04 4.015152e-05
[1535,] 0.0001541871 1.385126e-04 4.796388e-05
[1536,] 0.0001335285 9.761101e-05 2.665798e-05
[1537,] 0.0001791836 1.548061e-04 5.211901e-05
[1538,] 0.0001351935 9.927512e-05 2.670881e-05
[1539,] 0.0001964086 2.825767e-04 1.510736e-04
[1540,] 0.0001670601 9.995897e-05 3.859025e-05
[1541,] 0.0001334895 9.821426e-05 2.670772e-05
[1542,] 0.0001357831 1.284258e-04 4.048771e-05
[1543,] 0.0001687935 1.007311e-04 3.934466e-05
[1544,] 0.0001359450 1.290885e-04 4.084592e-05
[1545,] 0.0001341381 9.542996e-05 2.655266e-05
[1546,] 0.0001490346 1.498803e-04 4.377675e-05
[1547,] 0.0001541689 1.285156e-04 4.325585e-05
[1548,] 0.0001325801 9.597039e-05 2.657944e-05
[1549,] 0.0001351287 1.369325e-04 4.188417e-05
[1550,] 0.0002164484 1.537648e-04 7.790093e-05
[1551,] 0.0001560769 1.440059e-04 5.102554e-05
[1552,] 0.0001314469 1.018991e-04 2.720144e-05
[1553,] 0.0001472513 1.055547e-04 3.213329e-05
[1554,] 0.0001359431 1.398270e-04 4.404651e-05
[1555,] 0.0001553359 1.498185e-04 5.354401e-05
[1556,] 0.0001272609 1.019946e-04 2.759091e-05
[1557,] 0.0001483327 1.001879e-04 3.023665e-05
[1558,] 0.0001470042 1.041469e-04 3.130099e-05
[1559,] 0.0001381165 1.367659e-04 4.591314e-05
[1560,] 0.0001688242 1.888271e-04 6.203636e-05
[1561,] 0.0001475702 1.494710e-04 4.276197e-05
[1562,] 0.0001639916 9.992626e-05 3.777555e-05
[1563,] 0.0001588501 9.963842e-05 3.081180e-05
[1564,] 0.0001492796 1.945247e-04 6.545540e-05
[1565,] 0.0001467421 9.706853e-05 3.004507e-05
[1566,] 0.0001280441 9.886540e-05 2.715889e-05
[1567,] 0.0001253474 1.705933e-04 4.786920e-05
[1568,] 0.0001559075 1.435634e-04 5.161207e-05
[1569,] 0.0001553483 1.287859e-04 4.564598e-05
[1570,] 0.0001592634 1.327074e-04 4.820126e-05
[1571,] 0.0001266815 9.975819e-05 2.737744e-05
[1572,] 0.0001564734 1.395370e-04 4.947335e-05
[1573,] 0.0001495067 9.433373e-05 2.818738e-05
[1574,] 0.0001287877 9.659700e-05 2.670356e-05
[1575,] 0.0001275211 9.777958e-05 2.711888e-05
[1576,] 0.0001464637 9.908575e-05 3.048526e-05
[1577,] 0.0001546849 1.553701e-04 5.506184e-05
[1578,] 0.0001533865 1.548169e-04 5.298563e-05
[1579,] 0.0001537277 1.526416e-04 5.253930e-05
[1580,] 0.0001472552 9.727668e-05 3.030377e-05
[1581,] 0.0001549308 1.341337e-04 4.582637e-05
[1582,] 0.0001543828 1.498699e-04 5.217748e-05
[1583,] 0.0001789104 1.548003e-04 5.199933e-05
[1584,] 0.0001577019 1.194216e-04 4.184397e-05
[1585,] 0.0001558173 1.523190e-04 5.428847e-05
[1586,] 0.0001472317 9.721965e-05 3.028108e-05
[1587,] 0.0001490193 1.514526e-04 4.424768e-05
[1588,] 0.0001298549 9.411474e-05 2.654634e-05
[1589,] 0.0001487755 1.512765e-04 4.392662e-05
[1590,] 0.0001475009 9.878293e-05 3.083875e-05
[1591,] 0.0001488071 1.537727e-04 4.446277e-05
[1592,] 0.0001480110 1.032343e-04 3.140160e-05
[1593,] 0.0001768221 2.360300e-04 8.184105e-05
[1594,] 0.0001594911 9.181959e-05 2.979677e-05
[1595,] 0.0001769677 1.104478e-04 3.678939e-05
[1596,] 0.0001510625 1.082372e-04 2.566794e-05
[1597,] 0.0001372960 1.624579e-04 5.735207e-05
[1598,] 0.0001920713 9.308889e-05 2.968537e-05
[1599,] 0.0001759054 9.329407e-05 2.919978e-05
[1600,] 0.0001782778 9.312838e-05 2.930820e-05
[1601,] 0.0001352158 1.166762e-04 3.625401e-05
[1602,] 0.0001776101 9.324552e-05 2.924043e-05
[1603,] 0.0001786321 9.336866e-05 2.924441e-05
[1604,] 0.0001772595 9.329166e-05 2.922958e-05
[1605,] 0.0001778322 9.286382e-05 2.937932e-05
[1606,] 0.0001774345 9.526210e-05 2.896177e-05
[1607,] 0.0001774952 9.282902e-05 2.937836e-05
[1608,] 0.0001767471 9.303148e-05 2.929200e-05
[1609,] 0.0001770578 9.281853e-05 2.937261e-05
[1610,] 0.0001764157 9.280391e-05 2.936838e-05
[1611,] 0.0001767470 9.281747e-05 2.935969e-05
[1612,] 0.0001961401 1.592494e-04 8.319696e-05
[1613,] 0.0001773717 9.428593e-05 2.907198e-05
[1614,] 0.0001786674 9.246488e-05 2.966337e-05
[1615,] 0.0001787783 1.707933e-04 6.064137e-05
[1616,] 0.0001784470 9.331295e-05 2.925240e-05
[1617,] 0.0001770353 9.384965e-05 2.910753e-05
[1618,] 0.0001795876 9.339642e-05 2.925603e-05
[1619,] 0.0001786964 9.401448e-05 2.912167e-05
[1620,] 0.0001646293 1.761719e-04 5.826643e-05
[1621,] 0.0001774312 9.276061e-05 2.940636e-05
[1622,] 0.0001674582 3.067970e-04 1.133486e-04
[1623,] 0.0001793339 1.310178e-04 4.586572e-05
[1624,] 0.0001564692 1.244866e-04 4.654647e-05
[1625,] 0.0001782020 9.335178e-05 2.923877e-05
[1626,] 0.0001785386 1.316986e-04 4.703412e-05
[1627,] 0.0001779861 9.351068e-05 2.920622e-05
[1628,] 0.0001588910 1.129176e-04 4.787178e-05
[1629,] 0.0001783119 9.343265e-05 2.923549e-05
[1630,] 0.0001570750 1.258967e-04 4.742204e-05
[1631,] 0.0001788947 9.251713e-05 2.956823e-05
[1632,] 0.0001792440 9.393978e-05 2.914665e-05
[1633,] 0.0001746655 1.305491e-04 4.397990e-05
[1634,] 0.0001344099 1.223660e-04 3.810234e-05
[1635,] 0.0001790284 9.377584e-05 2.916917e-05
[1636,] 0.0001353463 1.222197e-04 3.837173e-05
[1637,] 0.0001783668 9.355178e-05 2.920769e-05
[1638,] 0.0001813179 9.352552e-05 2.929421e-05
[1639,] 0.0001762497 9.382061e-05 2.910707e-05
[1640,] 0.0001414659 1.298258e-04 4.385159e-05
[1641,] 0.0001697392 1.025016e-04 4.032214e-05
[1642,] 0.0001598516 1.612574e-04 4.827920e-05
[1643,] 0.0001812597 1.093045e-04 4.683430e-05
[1644,] 0.0001597195 1.661175e-04 4.932539e-05
[1645,] 0.0001657848 8.875935e-05 3.119588e-05
[1646,] 0.0002211485 1.095325e-04 5.987709e-05
[1647,] 0.0002315085 1.095988e-04 6.197382e-05
[1648,] 0.0002044033 1.287676e-04 5.999520e-05
[1649,] 0.0002150880 1.381253e-04 7.054562e-05
[1650,] 0.0001955753 1.776914e-04 8.956464e-05
[1651,] 0.0001602712 1.614429e-04 4.821717e-05
[1652,] 0.0002465952 1.333885e-04 8.742816e-05
[1653,] 0.0002405350 1.530872e-04 1.038376e-04
[1654,] 0.0002457957 1.066877e-04 6.184327e-05
[1655,] 0.0001602512 1.612506e-04 4.817052e-05
[1656,] 0.0002705792 1.486148e-04 1.101018e-04
[1657,] 0.0002360610 1.762062e-04 1.021014e-04
[1658,] 0.0001617922 9.122909e-05 3.253554e-05
[1659,] 0.0002077374 1.730336e-04 9.864722e-05
[1660,] 0.0001650728 1.271748e-04 5.150722e-05
[1661,] 0.0002159209 1.336564e-04 6.725320e-05
[1662,] 0.0001593413 1.261069e-04 3.680336e-05
[1663,] 0.0002053169 1.723091e-04 9.680548e-05
[1664,] 0.0001821935 1.163200e-04 5.116662e-05
[1665,] 0.0001663885 8.704985e-05 3.208310e-05
[1666,] 0.0002042638 1.819048e-04 9.816712e-05
[1667,] 0.0002387471 1.759459e-04 1.031486e-04
[1668,] 0.0001859252 1.159803e-04 5.185897e-05
[1669,] 0.0001687687 1.182922e-04 5.148753e-05
[1670,] 0.0001608115 1.615137e-04 4.816841e-05
[1671,] 0.0001696578 1.103939e-04 4.729489e-05
[1672,] 0.0002333435 1.634466e-04 6.802415e-05
[1673,] 0.0001578061 1.130868e-04 4.253314e-05
[1674,] 0.0001603465 8.692039e-05 3.132025e-05
[1675,] 0.0001605662 1.615010e-04 4.819194e-05
[1676,] 0.0001698907 8.763427e-05 3.302699e-05
[1677,] 0.0002030392 2.009386e-04 1.165586e-04
[1678,] 0.0001253095 9.037471e-05 2.586231e-05
[1679,] 0.0001553137 1.219374e-04 3.775552e-05
[1680,] 0.0001835622 9.185408e-05 3.292626e-05
[1681,] 0.0001673377 1.227173e-04 5.343926e-05
[1682,] 0.0002138442 1.381776e-04 7.077250e-05
[1683,] 0.0001635868 1.218949e-04 3.884423e-05
[1684,] 0.0001612152 1.615174e-04 4.817676e-05
[1685,] 0.0002083900 1.349881e-04 6.621347e-05
[1686,] 0.0001602658 1.614979e-04 4.821851e-05
[1687,] 0.0001409288 1.269323e-04 4.239585e-05
[1688,] 0.0001738235 1.275265e-04 5.529743e-05
[1689,] 0.0001604854 1.615934e-04 4.819902e-05
[1690,] 0.0001809510 1.209821e-04 5.366848e-05
[1691,] 0.0003360503 1.782393e-04 1.704184e-04
[1692,] 0.0001610555 1.221012e-04 3.858675e-05
[1693,] 0.0001839251 1.811838e-04 9.047637e-05
[1694,] 0.0001641138 1.409416e-04 6.485066e-05
[1695,] 0.0002444355 8.237490e-05 3.159397e-05
[1696,] 0.0002070493 1.740053e-04 9.445758e-05
[1697,] 0.0002073449 1.752207e-04 9.559437e-05
[1698,] 0.0002803094 2.005524e-04 1.663863e-04
[1699,] 0.0001609304 1.625610e-04 4.811663e-05
[1700,] 0.0003854950 1.617925e-04 1.650188e-04
[1701,] 0.0001707597 1.831740e-04 8.154301e-05
[1702,] 0.0002880864 1.691571e-04 1.331575e-04
[1703,] 0.0002735559 1.470735e-04 9.905320e-05
[1704,] 0.0002783685 1.480235e-04 1.018810e-04
[1705,] 0.0002754524 1.484896e-04 1.014871e-04
[1706,] 0.0002016061 1.651325e-04 7.316067e-05
[1707,] 0.0001666665 1.089406e-04 4.739809e-05
[1708,] 0.0001498368 1.097918e-04 3.406511e-05
[1709,] 0.0002039224 1.513218e-04 4.878570e-05
[1710,] 0.0002154654 1.825377e-04 1.050386e-04
[1711,] 0.0001619331 1.827914e-04 5.411720e-05
[1712,] 0.0002310395 1.656265e-04 1.101166e-04
[1713,] 0.0002344368 1.343800e-04 8.332277e-05
[1714,] 0.0002909198 6.048137e-04 6.983339e-04
[1715,] 0.0002361129 8.929673e-05 2.978041e-05
[1716,] 0.0002839006 8.357722e-05 3.565816e-05
[1717,] 0.0002171646 8.217403e-05 2.858633e-05
[1718,] 0.0009769698 9.367738e-05 2.013850e-04
[1719,] 0.0001608915 1.805314e-04 5.717499e-05
[1720,] 0.0001496681 7.943175e-05 2.611716e-05
[1721,] 0.0001421775 8.798315e-05 3.021537e-05
[1722,] 0.0007797568 8.549804e-05 1.263464e-04
[1723,] 0.0010799352 9.350052e-05 2.244128e-04
[1724,] 0.0002657307 2.044756e-04 1.596003e-04
[1725,] 0.0001987755 8.655268e-05 3.343587e-05
[1726,] 0.0001626133 1.825855e-04 5.960044e-05
[1727,] 0.0002705567 1.010429e-04 5.067584e-05
[1728,] 0.0001610398 1.146998e-04 3.698623e-05
[1729,] 0.0008529533 1.740098e-04 2.866519e-04
[1730,] 0.0002738967 9.762032e-05 4.569548e-05
[1731,] 0.0001604955 1.276078e-04 4.025217e-05
[1732,] 0.0002710393 9.745485e-05 4.606124e-05
[1733,] 0.0001627766 1.792319e-04 5.833263e-05
[1734,] 0.0001607955 1.288824e-04 4.066289e-05
[1735,] 0.0002604338 9.669252e-05 4.385803e-05
[1736,] 0.0002121133 8.142158e-05 2.773938e-05
[1737,] 0.0002063320 8.118306e-05 2.792532e-05
[1738,] 0.0001949638 1.675809e-04 5.699799e-05
[1739,] 0.0001627562 1.869103e-04 6.158124e-05
[1740,] 0.0002226280 9.050436e-05 3.838166e-05
[1741,] 0.0001617323 1.791179e-04 5.741272e-05
[1742,] 0.0001607281 1.275873e-04 3.984896e-05
[1743,] 0.0011073873 1.523225e-04 2.466338e-04
[1744,] 0.0001666699 1.339943e-04 4.660279e-05
[1745,] 0.0002800266 9.813292e-05 4.791574e-05
[1746,] 0.0002088647 8.873987e-05 3.575723e-05
[1747,] 0.0001591202 1.011878e-04 3.334533e-05
[1748,] 0.0002087967 8.044917e-05 2.828269e-05
[1749,] 0.0002715443 9.575472e-05 4.498434e-05
[1750,] 0.0002128312 8.524847e-05 2.516406e-05
[1751,] 0.0001611163 8.362610e-05 2.968889e-05
[1752,] 0.0002407770 9.152681e-05 3.606465e-05
[1753,] 0.0002057162 1.089131e-04 3.380796e-05
[1754,] 0.0001616262 1.331386e-04 4.141740e-05
[1755,] 0.0001603151 1.727539e-04 5.403444e-05
[1756,] 0.0001246070 9.035054e-05 2.764569e-05
[1757,] 0.0001256013 9.035755e-05 2.820537e-05
[1758,] 0.0005484551 9.536270e-05 1.168177e-04
[1759,] 0.0001551251 9.931287e-05 3.876908e-05
[1760,] 0.0006671705 1.011961e-04 9.262676e-05
[1761,] 0.0001242940 1.035677e-04 3.134192e-05
[1762,] 0.0001589817 1.461762e-04 4.444047e-05
[1763,] 0.0006520990 1.254821e-04 1.514593e-04
[1764,] 0.0001254212 1.111921e-04 3.432064e-05
[1765,] 0.0001257128 1.117079e-04 3.468572e-05
[1766,] 0.0001257836 1.126986e-04 3.502442e-05
[1767,] 0.0001257452 1.152995e-04 3.575318e-05
[1768,] 0.0001277350 1.066221e-04 3.432184e-05
[1769,] 0.0001591582 1.735456e-04 5.342776e-05
[1770,] 0.0006061589 1.227165e-04 1.380382e-04
[1771,] 0.0003423010 1.424274e-04 1.218686e-04
[1772,] 0.0001581530 1.648927e-04 4.926751e-05
[1773,] 0.0001271063 1.023129e-04 3.262564e-05
[1774,] 0.0001647390 1.259870e-04 4.125027e-05
[1775,] 0.0002081850 1.180465e-04 3.734952e-05
[1776,] 0.0001652166 1.484186e-04 4.160335e-05
[1777,] 0.0001241033 4.036530e-04 7.679844e-05
[1778,] 0.0001467742 2.771812e-04 4.157105e-05
[1779,] 0.0002139396 1.552064e-04 7.676841e-05
[1780,] 0.0002052492 1.304286e-04 4.442399e-05
[1781,] 0.0001638112 1.582285e-04 5.663744e-05
[1782,] 0.0003750460 1.096767e-04 6.045865e-05
[1783,] 0.0001694924 1.660165e-04 5.106509e-05
[1784,] 0.0001666545 1.621845e-04 4.372696e-05
[1785,] 0.0001496458 2.651082e-04 3.975778e-05
[1786,] 0.0001776604 9.064482e-05 3.391481e-05
[1787,] 0.0001633090 1.610171e-04 4.996108e-05
[1788,] 0.0001628032 1.479551e-04 5.243860e-05
[1789,] 0.0001366383 1.005307e-04 2.545304e-05
[1790,] 0.0001753427 8.801372e-05 3.085118e-05
[1791,] 0.0001623277 2.493403e-04 3.607104e-05
[1792,] 0.0001521724 2.047197e-04 3.416554e-05
[1793,] 0.0001444006 2.343530e-04 3.846469e-05
[1794,] 0.0001619076 1.191027e-04 3.604617e-05
[1795,] 0.0001656635 1.317681e-04 4.394562e-05
[1796,] 0.0001245365 2.810545e-04 5.751817e-05
[1797,] 0.0007308852 1.000196e-04 1.863367e-04
[1798,] 0.0001256530 3.984730e-04 7.292001e-05
[1799,] 0.0001856750 1.080722e-04 3.794108e-05
[1800,] 0.0001279227 9.394134e-05 2.828106e-05
[1801,] 0.0001855068 1.675262e-04 4.830755e-05
[1802,] 0.0001874219 1.091411e-04 3.345561e-05
[1803,] 0.0001926425 1.193348e-04 3.465129e-05
[1804,] 0.0001879071 1.148440e-04 3.341298e-05
[1805,] 0.0002203274 1.050515e-04 3.208010e-05
[1806,] 0.0002169107 9.659950e-05 3.643337e-05
[1807,] 0.0001976357 1.015705e-04 3.202103e-05
[1808,] 0.0001228085 1.454096e-04 3.838414e-05
[1809,] 0.0002217190 1.053201e-04 3.202982e-05
[1810,] 0.0002181813 1.059717e-04 3.169189e-05
[1811,] 0.0001804384 1.266003e-04 3.670459e-05
[1812,] 0.0002207853 1.042994e-04 3.237322e-05
[1813,] 0.0001916544 1.131651e-04 3.606523e-05
[1814,] 0.0002174002 1.025920e-04 3.465910e-05
[1815,] 0.0001235115 1.108854e-04 2.999203e-05
[1816,] 0.0001681588 1.231882e-04 4.221823e-05
[1817,] 0.0001796456 1.123000e-04 3.320038e-05
[1818,] 0.0001528659 1.021660e-04 3.350787e-05
[1819,] 0.0001947329 3.160341e-04 1.809645e-04
[1820,] 0.0002509797 9.702571e-05 4.368329e-05
[1821,] 0.0002018316 9.172502e-05 3.282488e-05
[1822,] 0.0001757565 1.591025e-04 5.170878e-05
[1823,] 0.0001790621 1.741855e-04 4.271101e-05
[1824,] 0.0003138663 1.088320e-04 4.593757e-05
[1825,] 0.0002055372 1.027069e-04 3.842923e-05
[1826,] 0.0002239057 1.032244e-04 4.163398e-05
[1827,] 0.0002008628 1.598525e-04 5.461032e-05
[1828,] 0.0002592359 1.028999e-04 4.268239e-05
[1829,] 0.0002548584 1.036179e-04 4.608991e-05
[1830,] 0.0003345841 1.074206e-04 5.509289e-05
[1831,] 0.0001247046 8.648458e-05 2.575753e-05
[1832,] 0.0001713512 1.484243e-04 4.014001e-05
[1833,] 0.0001954729 8.210803e-05 2.712725e-05
[1834,] 0.0002812767 1.025471e-04 3.653770e-05
[1835,] 0.0001806959 1.803028e-04 6.885757e-05
[1836,] 0.0007650024 1.001248e-04 9.365515e-05
[1837,] 0.0001677732 1.823569e-04 5.717328e-05
[1838,] 0.0010307680 1.393039e-04 4.128691e-04
[1839,] 0.0013510337 9.963372e-05 2.483271e-04
[1840,] 0.0013214400 1.473600e-04 3.461248e-04
[1841,] 0.0011114346 1.403946e-04 2.618256e-04
[1842,] 0.0001677448 1.741316e-04 5.438688e-05
[1843,] 0.0009622815 1.352464e-04 3.595318e-04
[1844,] 0.0001735195 1.787263e-04 6.338463e-05
[1845,] 0.0001677620 1.728071e-04 5.429292e-05
[1846,] 0.0011778894 1.405591e-04 2.634372e-04
[1847,] 0.0014213996 9.538443e-05 1.774455e-04
[1848,] 0.0012902365 9.720122e-05 2.062136e-04
[1849,] 0.0002630130 1.106464e-04 3.232004e-05
[1850,] 0.0013789807 9.806276e-05 2.319980e-04
[1851,] 0.0001703794 1.099297e-04 3.713474e-05
[1852,] 0.0002880290 1.559638e-04 5.682275e-05
[1853,] 0.0009094931 1.313813e-04 3.173902e-04
[1854,] 0.0012663276 1.411424e-04 3.575265e-04
[1855,] 0.0009293136 1.321855e-04 3.296857e-04
[1856,] 0.0010763920 1.315437e-04 3.741484e-04
[1857,] 0.0001676667 1.398242e-04 4.472229e-05
[1858,] 0.0001735835 1.775569e-04 6.270782e-05
[1859,] 0.0001727402 1.787552e-04 6.290062e-05
[1860,] 0.0001677625 1.759888e-04 5.533835e-05
[1861,] 0.0002546629 1.297426e-04 3.637903e-05
[1862,] 0.0001676681 1.547745e-04 4.901250e-05
[1863,] 0.0001677772 1.788576e-04 5.647551e-05
[1864,] 0.0001367822 1.239334e-04 3.273289e-05
[1865,] 0.0009478486 1.429682e-04 4.097769e-04
[1866,] 0.0011237595 1.398064e-04 2.732704e-04
[1867,] 0.0001678969 1.405636e-04 4.579515e-05
[1868,] 0.0002596556 1.313103e-04 3.846504e-05
[1869,] 0.0012892116 1.362737e-04 4.887055e-04
[1870,] 0.0008667889 1.298853e-04 2.939235e-04
[1871,] 0.0001719795 2.113614e-04 7.551944e-05
[1872,] 0.0002368217 1.191461e-04 2.797801e-05
[1873,] 0.0001719005 2.141605e-04 7.643993e-05
[1874,] 0.0001821123 9.621167e-05 3.650744e-05
[1875,] 0.0001723036 9.517193e-05 3.386106e-05
[1876,] 0.0001366319 9.300088e-05 2.560085e-05
[1877,] 0.0014215395 1.298830e-04 4.651172e-04
[1878,] 0.0001306693 9.214034e-05 2.790075e-05
[1879,] 0.0015710399 1.356577e-04 5.806743e-04
[1880,] 0.0001816882 9.120688e-05 3.206831e-05
[1881,] 0.0001828049 1.349754e-04 3.358534e-05
[1882,] 0.0001695010 9.170386e-05 3.108014e-05
[1883,] 0.0001792098 1.376111e-04 3.390034e-05
[1884,] 0.0001761188 9.126135e-05 3.179682e-05
[1885,] 0.0001796464 9.681839e-05 3.690800e-05
[1886,] 0.0001753100 9.100003e-05 3.070780e-05
[1887,] 0.0001728029 9.129200e-05 3.158759e-05
[1888,] 0.0001774294 1.617042e-04 3.583605e-05
[1889,] 0.0001378545 9.479323e-05 2.571261e-05
[1890,] 0.0001816930 9.347076e-05 3.494954e-05
[1891,] 0.0001320789 9.398882e-05 2.597204e-05
[1892,] 0.0001314078 9.957229e-05 2.682944e-05
[1893,] 0.0001608704 9.264000e-05 2.817110e-05
[1894,] 0.0003739383 8.374581e-05 3.635611e-05
[1895,] 0.0003091465 8.883054e-05 2.993120e-05
[1896,] 0.0001248826 9.272080e-05 2.729110e-05
[1897,] 0.0001251869 9.332109e-05 2.762621e-05
[1898,] 0.0001264122 9.062869e-05 2.715923e-05
[1899,] 0.0001262717 8.947176e-05 2.653614e-05
[1900,] 0.0001921094 1.483916e-04 4.175837e-05
[1901,] 0.0001268442 9.759204e-05 2.819218e-05
[1902,] 0.0001568579 1.602080e-04 5.091611e-05
[1903,] 0.0001309880 1.001918e-04 3.009477e-05
[1904,] 0.0001985668 1.412974e-04 4.473615e-05
[1905,] 0.0002145863 1.409397e-04 4.662185e-05
[1906,] 0.0001986534 1.402927e-04 4.618765e-05
[1907,] 0.0003329918 9.325070e-05 5.160602e-05
[1908,] 0.0001443272 1.185582e-04 3.445504e-05
[1909,] 0.0001817588 1.647461e-04 5.370396e-05
[1910,] 0.0001759321 1.656833e-04 5.348572e-05
[1911,] 0.0001721896 1.167172e-04 4.265078e-05
[1912,] 0.0001717786 1.179111e-04 4.304171e-05
[1913,] 0.0001717603 1.186699e-04 4.336902e-05
[1914,] 0.0001699333 1.148208e-04 4.106201e-05
[1915,] 0.0002246027 1.000256e-04 3.858692e-05
[1916,] 0.0002406104 1.240766e-04 6.477754e-05
[1917,] 0.0002404351 1.349922e-04 7.276382e-05
[1918,] 0.0001567667 1.321563e-04 5.172310e-05
[1919,] 0.0001742599 1.185623e-04 4.438383e-05
[1920,] 0.0001749264 1.219853e-04 4.619274e-05
[1921,] 0.0002377054 1.009220e-04 3.925533e-05
[1922,] 0.0001752129 1.214285e-04 4.603433e-05
[1923,] 0.0001753098 1.213356e-04 4.602424e-05
[1924,] 0.0007969598 1.093469e-04 4.589420e-05
[1925,] 0.0001764123 1.160046e-04 4.385437e-05
[1926,] 0.0003861909 9.324276e-05 3.426136e-05
[1927,] 0.0002460686 1.059792e-04 5.215648e-05
[1928,] 0.0001774648 1.185816e-04 4.541542e-05
[1929,] 0.0002348576 1.028829e-04 4.841818e-05
[1930,] 0.0001776228 1.164713e-04 4.443969e-05
[1931,] 0.0001734919 1.048393e-04 3.772810e-05
[1932,] 0.0001860543 1.130259e-04 4.575355e-05
[1933,] 0.0001958925 1.112587e-04 4.717202e-05
[1934,] 0.0001965954 1.042094e-04 4.317548e-05
[1935,] 0.0001961447 1.057091e-04 4.398201e-05
[1936,] 0.0001849946 1.311299e-04 5.045186e-05
[1937,] 0.0001696398 9.738218e-05 3.208842e-05
[1938,] 0.0001950226 1.021981e-04 4.171005e-05
[1939,] 0.0001666798 1.053973e-04 3.627950e-05
[1940,] 0.0001717097 1.208552e-04 3.843223e-05
[1941,] 0.0001842824 1.071524e-04 3.918974e-05
[1942,] 0.0002133401 1.239504e-04 5.855111e-05
[1943,] 0.0001741026 1.025040e-04 3.604137e-05
[1944,] 0.0001952017 1.353225e-04 6.046688e-05
[1945,] 0.0001607313 8.894536e-05 2.937055e-05
[1946,] 0.0001780511 1.198746e-04 3.945339e-05
[1947,] 0.0001830531 9.939385e-05 3.503437e-05
[1948,] 0.0002281770 1.693421e-04 9.428477e-05
[1949,] 0.0001761615 1.114379e-04 3.790060e-05
[1950,] 0.0001811448 9.432834e-05 3.196863e-05
[1951,] 0.0001885622 1.127746e-04 4.039766e-05
[1952,] 0.0001897976 7.962514e-05 2.810169e-05
[1953,] 0.0001791488 1.363680e-04 4.772325e-05
[1954,] 0.0001365689 1.103525e-04 2.997464e-05
[1955,] 0.0001339743 9.799998e-05 2.732584e-05
[1956,] 0.0001647136 1.665893e-04 5.124727e-05
[1957,] 0.0001467041 8.209105e-05 2.627195e-05
[1958,] 0.0001472899 8.366893e-05 2.683261e-05
[1959,] 0.0002238905 1.610848e-04 8.621049e-05
[1960,] 0.0001712033 1.029289e-04 3.659955e-05
[1961,] 0.0001701368 1.028425e-04 3.622368e-05
[1962,] 0.0001473481 8.253731e-05 2.625975e-05
[1963,] 0.0001717402 1.047477e-04 3.734599e-05
[1964,] 0.0001794481 1.385635e-04 4.894737e-05
[1965,] 0.0001791534 1.388925e-04 4.887664e-05
[1966,] 0.0001360015 8.442380e-05 2.639072e-05
[1967,] 0.0001382573 8.417939e-05 2.715351e-05
[1968,] 0.0001593958 8.632330e-05 3.194288e-05
[1969,] 0.0001627863 8.406241e-05 2.981706e-05
[1970,] 0.0001611782 8.434023e-05 2.990964e-05
[1971,] 0.0001464114 9.601853e-05 3.378370e-05
[1972,] 0.0001466991 1.042188e-04 3.527313e-05
[1973,] 0.0001639904 8.921601e-05 3.435943e-05
[1974,] 0.0001703755 8.750649e-05 2.804682e-05
[1975,] 0.0001400881 9.007524e-05 2.670497e-05
[1976,] 0.0001389603 9.011987e-05 2.650570e-05
[1977,] 0.0001647704 1.678525e-04 5.157796e-05
[1978,] 0.0001465745 9.866234e-05 3.112784e-05
[1979,] 0.0001386025 9.611976e-05 2.710696e-05
[1980,] 0.0001719115 1.033259e-04 3.685782e-05
[1981,] 0.0001640564 1.391188e-04 4.368733e-05
[1982,] 0.0001453731 9.869741e-05 3.100591e-05
[1983,] 0.0001368350 1.272794e-04 3.131701e-05
[1984,] 0.0002062818 1.527327e-04 4.520870e-05
[1985,] 0.0001546983 8.619630e-05 2.818058e-05
[1986,] 0.0001546829 8.709114e-05 2.849229e-05
[1987,] 0.0001545406 8.089306e-05 2.592655e-05
[1988,] 0.0001438303 9.317306e-05 2.840593e-05
[1989,] 0.0001519363 9.321714e-05 2.899419e-05
[1990,] 0.0001699612 1.013391e-04 3.542433e-05
[1991,] 0.0001419380 9.774867e-05 2.804245e-05
[1992,] 0.0001562017 8.517258e-05 2.822187e-05
[1993,] 0.0001557966 8.239114e-05 2.707209e-05
[1994,] 0.0001558247 8.222135e-05 2.700433e-05
[1995,] 0.0001557317 8.251965e-05 2.711380e-05
[1996,] 0.0001559003 8.211504e-05 2.697163e-05
[1997,] 0.0001558318 8.213506e-05 2.696911e-05
[1998,] 0.0001555983 8.267427e-05 2.716046e-05
[1999,] 0.0001357311 8.917598e-05 2.676104e-05
[2000,] 0.0001548294 9.328837e-05 3.060207e-05
[2001,] 0.0001327563 1.209871e-04 3.114681e-05
[2002,] 0.0001521348 9.344279e-05 2.671973e-05
[2003,] 0.0001459623 1.015555e-04 2.820797e-05
[2004,] 0.0001564328 8.176562e-05 2.760309e-05
[2005,] 0.0001576984 8.178538e-05 2.771898e-05
[2006,] 0.0001817935 1.202513e-04 4.116317e-05
[2007,] 0.0001799606 1.224424e-04 4.153558e-05
[2008,] 0.0001556414 8.243454e-05 2.614229e-05
[2009,] 0.0001664406 8.411279e-05 2.789329e-05
[2010,] 0.0001554557 8.250277e-05 2.604838e-05
[2011,] 0.0001495210 9.447009e-05 2.673235e-05
[2012,] 0.0001795950 1.220749e-04 4.128309e-05
[2013,] 0.0001710630 1.023271e-04 3.612443e-05
[2014,] 0.0001689799 9.445664e-05 3.238939e-05
[2015,] 0.0001441762 8.957481e-05 2.684288e-05
[2016,] 0.0002141389 1.918133e-04 1.014958e-04
[2017,] 0.0001409117 9.639276e-05 2.786877e-05
[2018,] 0.0001490971 8.239218e-05 2.675598e-05
[2019,] 0.0001493419 8.229320e-05 2.651491e-05
[2020,] 0.0001412460 9.665645e-05 2.786824e-05
[2021,] 0.0001639538 1.677912e-04 5.093301e-05
[2022,] 0.0001643815 1.672852e-04 5.093941e-05
[2023,] 0.0001417728 9.717358e-05 2.786210e-05
[2024,] 0.0001726984 9.353471e-05 3.282906e-05
[2025,] 0.0001386097 8.932106e-05 2.821720e-05
[2026,] 0.0001730796 1.883104e-04 5.276765e-05
[2027,] 0.0001532842 8.269038e-05 2.831446e-05
[2028,] 0.0001710053 1.017831e-04 3.584211e-05
[2029,] 0.0001491614 8.254142e-05 2.773669e-05
[2030,] 0.0001445646 8.985422e-05 2.655415e-05
[2031,] 0.0001412228 1.017365e-04 2.827870e-05
[2032,] 0.0001641273 1.671020e-04 5.092678e-05
[2033,] 0.0001404591 8.884047e-05 2.758660e-05
[2034,] 0.0001642228 1.671088e-04 5.093580e-05
[2035,] 0.0001352587 8.910565e-05 2.754168e-05
[2036,] 0.0001399844 9.731166e-05 2.793266e-05
[2037,] 0.0001642500 1.670986e-04 5.093869e-05
[2038,] 0.0001375771 8.769111e-05 2.491860e-05
[2039,] 0.0001613332 1.138897e-04 3.636186e-05
[2040,] 0.0001723016 9.285691e-05 3.240371e-05
[2041,] 0.0001612427 1.147025e-04 3.674511e-05
[2042,] 0.0001651205 1.670283e-04 5.108944e-05
[2043,] 0.0001651853 1.670245e-04 5.110281e-05
[2044,] 0.0001543664 8.413056e-05 2.776250e-05
[2045,] 0.0001503285 8.417156e-05 2.747909e-05
[2046,] 0.0001737624 9.318029e-05 3.281975e-05
[2047,] 0.0001719783 9.456311e-05 3.307904e-05
[2048,] 0.0001483772 1.028227e-04 2.809394e-05
[2049,] 0.0001636956 1.670236e-04 5.092954e-05
[2050,] 0.0001754575 1.504170e-04 5.399923e-05
[2051,] 0.0001624599 1.010225e-04 3.254455e-05
[2052,] 0.0001702618 1.114171e-04 3.374733e-05
[2053,] 0.0001616732 1.146688e-04 3.676131e-05
[2054,] 0.0001722871 9.209306e-05 3.206410e-05
[2055,] 0.0001812438 1.190272e-04 4.041259e-05
[2056,] 0.0001614800 1.146395e-04 3.670160e-05
[2057,] 0.0001730195 9.151606e-05 3.193336e-05
[2058,] 0.0001746260 9.124774e-05 3.208048e-05
[2059,] 0.0001643061 1.668552e-04 5.109095e-05
[2060,] 0.0001619141 8.006510e-05 2.751337e-05
[2061,] 0.0001605673 1.004640e-04 3.232784e-05
[2062,] 0.0002063084 1.751324e-04 4.780789e-05
[2063,] 0.0001369561 8.895370e-05 2.780399e-05
[2064,] 0.0001624867 1.149596e-04 3.717542e-05
[2065,] 0.0001625709 1.149887e-04 3.721022e-05
[2066,] 0.0001375465 8.866412e-05 2.720156e-05
[2067,] 0.0001553918 9.125156e-05 2.602245e-05
[2068,] 0.0001426130 8.509156e-05 2.558978e-05
[2069,] 0.0001642145 1.668721e-04 5.110790e-05
[2070,] 0.0001458206 9.399743e-05 2.821074e-05
[2071,] 0.0002084111 1.991804e-04 4.589681e-05
[2072,] 0.0001625058 1.136380e-04 3.613689e-05
[2073,] 0.0001838481 1.166862e-04 3.924053e-05
[2074,] 0.0001632588 1.136009e-04 3.626414e-05
[2075,] 0.0001628091 1.138636e-04 3.656934e-05
[2076,] 0.0001625608 1.136770e-04 3.636488e-05
[2077,] 0.0001721874 8.686719e-05 2.956848e-05
[2078,] 0.0001713754 8.670317e-05 2.938795e-05
[2079,] 0.0001881145 1.026375e-04 3.512845e-05
[2080,] 0.0001890059 1.024761e-04 3.486456e-05
[2081,] 0.0001509774 8.013827e-05 2.684271e-05
[2082,] 0.0001818830 1.044667e-04 3.524365e-05
[2083,] 0.0001642943 1.668547e-04 5.108924e-05
[2084,] 0.0001823827 1.184898e-04 4.039403e-05
[2085,] 0.0001641468 1.668555e-04 5.105414e-05
[2086,] 0.0001826431 1.226243e-04 4.294396e-05
[2087,] 0.0001448404 9.500429e-05 2.801182e-05
[2088,] 0.0001643603 1.668545e-04 5.110525e-05
[2089,] 0.0001723477 8.805384e-05 3.018341e-05
[2090,] 0.0001624091 1.065522e-04 3.410100e-05
[2091,] 0.0001388787 8.350130e-05 2.530111e-05
[2092,] 0.0001351601 1.097269e-04 3.003080e-05
[2093,] 0.0001624100 1.064734e-04 3.407562e-05
[2094,] 0.0001624658 1.064545e-04 3.409018e-05
[2095,] 0.0001624655 1.066610e-04 3.417105e-05
[2096,] 0.0001370790 8.866445e-05 2.739419e-05
[2097,] 0.0001818932 1.202611e-04 4.141008e-05
[2098,] 0.0001624266 1.069205e-04 3.423258e-05
[2099,] 0.0001624444 1.065792e-04 3.413282e-05
[2100,] 0.0001623660 1.066126e-04 3.413607e-05
[2101,] 0.0001624649 1.064935e-04 3.411044e-05
[2102,] 0.0001641607 1.668552e-04 5.105714e-05
[2103,] 0.0001623805 1.064668e-04 3.407731e-05
[2104,] 0.0001404626 9.286262e-05 2.820030e-05
[2105,] 0.0001840918 1.213522e-04 4.258382e-05
[2106,] 0.0001402052 9.381537e-05 2.938823e-05
[2107,] 0.0001619207 1.067514e-04 3.410541e-05
[2108,] 0.0001475298 1.088818e-04 2.647553e-05
[2109,] 0.0001351246 1.023085e-04 2.680135e-05
[2110,] 0.0001632631 1.027517e-04 3.424027e-05
[2111,] 0.0001361423 1.026283e-04 2.671550e-05
[2112,] 0.0001368421 1.034126e-04 2.674804e-05
[2113,] 0.0001235331 1.195178e-04 3.245699e-05
[2114,] 0.0036247506 1.870511e-04 4.476483e-04
[2115,] 0.0001388194 8.814410e-05 2.490784e-05
[2116,] 0.0001464680 9.589557e-05 3.158159e-05
[2117,] 0.0001385128 9.451656e-05 3.121928e-05
[2118,] 0.0001460194 9.096506e-05 2.704128e-05
[2119,] 0.0001487299 1.995053e-04 7.862075e-05
[2120,] 0.0001465217 1.920317e-04 7.357283e-05
[2121,] 0.0001514090 9.566146e-05 2.700232e-05
[2122,] 0.0001611944 1.485361e-04 6.507826e-05
[2123,] 0.0001631481 1.341558e-04 4.375895e-05
[2124,] 0.0001783701 1.247706e-04 4.145528e-05
[2125,] 0.0001472248 9.654255e-05 2.690291e-05
[2126,] 0.0001632624 1.484427e-04 6.601337e-05
[2127,] 0.0001635691 1.298254e-04 4.357501e-05
[2128,] 0.0001478410 9.707581e-05 2.689279e-05
[2129,] 0.0001601515 1.595141e-04 4.075771e-05
[2130,] 0.0001482762 9.776919e-05 2.688428e-05
[2131,] 0.0001626483 2.240457e-04 6.969852e-05
[2132,] 0.0001655874 2.475094e-04 7.508736e-05
[2133,] 0.0001660241 2.131921e-04 6.410034e-05
[2134,] 0.0001271323 1.122965e-04 3.309043e-05
[2135,] 0.0001279430 9.914672e-05 2.875801e-05
[2136,] 0.0001279308 1.173945e-04 3.278981e-05
[2137,] 0.0001635364 5.658894e-04 1.750666e-04
[2138,] 0.0001325246 1.231052e-04 3.105442e-05
[2139,] 0.0001394179 1.212979e-04 4.170879e-05
[2140,] 0.0001278778 1.153625e-04 3.066860e-05
[2141,] 0.0001410520 1.186324e-04 4.157666e-05
[2142,] 0.0001435101 1.156888e-04 4.134970e-05
[2143,] 0.0001637563 5.046462e-04 1.600675e-04
[2144,] 0.0001315870 1.425607e-04 4.575185e-05
[2145,] 0.0001251321 1.044392e-04 3.145780e-05
[2146,] 0.0001335088 1.562059e-04 5.084964e-05
[2147,] 0.0001372406 1.200764e-04 4.008489e-05
[2148,] 0.0001261364 1.035937e-04 3.186610e-05
[2149,] 0.0001412453 1.676168e-04 5.944246e-05
[2150,] 0.0001361215 1.752002e-04 5.713691e-05
[2151,] 0.0001330299 1.415440e-04 4.569170e-05
[2152,] 0.0001615153 3.617393e-04 1.562604e-04
[2153,] 0.0001357327 1.874676e-04 6.053441e-05
[2154,] 0.0001567166 2.699426e-04 1.075031e-04
[2155,] 0.0001240397 1.173491e-04 3.379700e-05
[2156,] 0.0001356536 1.354634e-04 4.410982e-05
[2157,] 0.0001694568 1.736786e-04 5.279951e-05
[2158,] 0.0001751266 1.343800e-04 5.014723e-05
[2159,] 0.0001748863 6.733066e-04 3.584844e-04
[2160,] 0.0001689441 1.660996e-04 5.348471e-05
[2161,] 0.0001672254 1.699269e-04 6.690692e-05
[2162,] 0.0001744158 1.457646e-04 6.498655e-05
[2163,] 0.0001530022 1.603982e-04 6.218319e-05
[2164,] 0.0001282011 3.586177e-04 9.194054e-05
[2165,] 0.0001654955 1.464764e-04 4.468795e-05
[2166,] 0.0001651224 1.467842e-04 4.565801e-05
[2167,] 0.0001454334 3.139174e-04 1.204957e-04
[2168,] 0.0001407395 2.215047e-04 7.686788e-05
```
