## Supplementary material for "Characterization of shared and ancestry-specific signals driving complex traits using multi-ancestry fine-mapping": s1_data.bim

```
9	chr9:90900535:A:G	0	90900535	G	A
9	chr9:90900919:G:A	0	90900919	A	G
9	chr9:90901021:T:C	0	90901021	C	T
9	chr9:90901172:CCAA:C	0	90901172	C	CCAA
9	chr9:90901334:T:A	0	90901334	A	T
9	chr9:90901336:T:A	0	90901336	A	T
9	chr9:90901701:T:C	0	90901701	C	T
9	chr9:90902424:A:G	0	90902424	G	A
9	chr9:90902447:C:T	0	90902447	T	C
9	chr9:90902482:A:G	0	90902482	G	A
9	chr9:90902581:G:A	0	90902581	A	G
9	chr9:90903107:G:A	0	90903107	A	G
9	chr9:90903170:A:T	0	90903170	T	A
9	chr9:90903195:GAGCCCGGTAATGAGGCTCTCAATTCTGTCCCTGTTCAGCCCTGCTGTAGGGCCCTCAAACTTCCACCTGTTC:G	0	90903195	G	GAGCCCGGTAATGAGGCTCTCAATTCTGTCCCTGTTCAGCCCTGCTGTAGGGCCCTCAAACTTCCACCTGTTC
9	chr9:90903537:C:T	0	90903537	T	C
9	chr9:90903924:G:A	0	90903924	A	G
9	chr9:90904707:C:T	0	90904707	T	C
9	chr9:90904728:C:T	0	90904728	T	C
9	chr9:90904912:G:A	0	90904912	A	G
9	chr9:90905175:T:C	0	90905175	C	T
9	chr9:90905297:G:A	0	90905297	A	G
9	chr9:90905456:A:T	0	90905456	T	A
9	chr9:90905612:C:T	0	90905612	T	C
9	chr9:90905671:C:T	0	90905671	T	C
9	chr9:90905726:T:G	0	90905726	G	T
9	chr9:90906045:T:C	0	90906045	C	T
9	chr9:90906265:T:A	0	90906265	A	T
9	chr9:90906469:G:A	0	90906469	A	G
9	chr9:90907555:A:C	0	90907555	C	A
9	chr9:90907627:G:A	0	90907627	A	G
9	chr9:90908881:G:A	0	90908881	A	G
9	chr9:90909381:G:A	0	90909381	A	G
9	chr9:90910184:C:T	0	90910184	T	C
9	chr9:90910407:C:T	0	90910407	T	C
9	chr9:90911329:C:T	0	90911329	T	C
9	chr9:90911986:G:A	0	90911986	A	G
9	chr9:90912029:A:G	0	90912029	G	A
9	chr9:90912734:T:C	0	90912734	C	T
9	chr9:90915044:T:C	0	90915044	C	T
9	chr9:90915587:G:T	0	90915587	T	G
9	chr9:90915708:T:C	0	90915708	C	T
9	chr9:90916395:G:A	0	90916395	A	G
9	chr9:90916717:C:T	0	90916717	T	C
9	chr9:90916843:C:T	0	90916843	T	C
9	chr9:90917407:C:T	0	90917407	T	C
9	chr9:90918857:C:T	0	90918857	T	C
9	chr9:90919013:G:A	0	90919013	A	G
9	chr9:90919920:C:T	0	90919920	T	C
9	chr9:90921228:G:A	0	90921228	A	G
9	chr9:90922495:G:C	0	90922495	C	G
9	chr9:90923913:AT:A	0	90923913	A	AT
9	chr9:90924541:C:T	0	90924541	T	C
9	chr9:90924743:G:A	0	90924743	A	G
9	chr9:90925238:T:C	0	90925238	C	T
9	chr9:90925239:C:T	0	90925239	T	C
9	chr9:90925465:T:C	0	90925465	C	T
9	chr9:90926932:C:T	0	90926932	T	C
9	chr9:90926983:A:G	0	90926983	G	A
9	chr9:90927537:T:C	0	90927537	C	T
9	chr9:90930270:G:A	0	90930270	A	G
9	chr9:90930706:G:T	0	90930706	T	G
9	chr9:90930964:C:T	0	90930964	T	C
9	chr9:90931423:A:G	0	90931423	G	A
9	chr9:90931601:G:A	0	90931601	A	G
9	chr9:90933443:G:A	0	90933443	A	G
9	chr9:90934268:A:G	0	90934268	G	A
9	chr9:90934343:C:T	0	90934343	T	C
9	chr9:90934713:A:G	0	90934713	G	A
9	chr9:90935910:G:A	0	90935910	A	G
9	chr9:90937251:G:A	0	90937251	A	G
9	chr9:90938038:G:A	0	90938038	A	G
9	chr9:90938770:G:A	0	90938770	A	G
9	chr9:90938808:C:T	0	90938808	T	C
9	chr9:90939263:C:G	0	90939263	G	C
9	chr9:90940219:C:T	0	90940219	T	C
9	chr9:90942372:G:A	0	90942372	A	G
9	chr9:90942514:C:T	0	90942514	T	C
9	chr9:90942559:T:A	0	90942559	A	T
9	chr9:90944277:G:A	0	90944277	A	G
9	chr9:90946393:T:C	0	90946393	C	T
9	chr9:90946445:T:C	0	90946445	C	T
9	chr9:90946916:T:G	0	90946916	G	T
9	chr9:90948043:C:T	0	90948043	T	C
9	chr9:90948238:G:A	0	90948238	A	G
9	chr9:90948531:A:AAG	0	90948531	AAG	A
9	chr9:90949170:A:G	0	90949170	G	A
9	chr9:90949264:A:G	0	90949264	G	A
9	chr9:90949599:T:C	0	90949599	C	T
9	chr9:90949720:T:A	0	90949720	A	T
9	chr9:90949822:G:A	0	90949822	A	G
9	chr9:90950147:T:C	0	90950147	C	T
9	chr9:90950905:A:G	0	90950905	G	A
9	chr9:90951175:G:A	0	90951175	A	G
9	chr9:90951798:C:T	0	90951798	T	C
9	chr9:90952106:T:C	0	90952106	C	T
9	chr9:90952310:A:G	0	90952310	G	A
9	chr9:90952926:C:T	0	90952926	T	C
9	chr9:90953640:G:A	0	90953640	A	G
9	chr9:90954284:T:C	0	90954284	C	T
9	chr9:90954401:G:C	0	90954401	C	G
9	chr9:90954625:G:A	0	90954625	A	G
9	chr9:90954628:T:C	0	90954628	C	T
9	chr9:90954731:C:T	0	90954731	T	C
9	chr9:90954967:A:G	0	90954967	G	A
9	chr9:90955541:T:A	0	90955541	A	T
9	chr9:90955984:G:A	0	90955984	A	G
9	chr9:90956480:T:G	0	90956480	G	T
9	chr9:90956499:G:A	0	90956499	A	G
9	chr9:90956857:G:A	0	90956857	A	G
9	chr9:90957223:G:A	0	90957223	A	G
9	chr9:90958066:G:A	0	90958066	A	G
9	chr9:90958094:C:T	0	90958094	T	C
9	chr9:90958576:G:A	0	90958576	A	G
9	chr9:90959059:C:T	0	90959059	T	C
9	chr9:90959262:G:C	0	90959262	C	G
9	chr9:90960118:T:G	0	90960118	G	T
9	chr9:90960572:G:A	0	90960572	A	G
9	chr9:90960669:G:T	0	90960669	T	G
9	chr9:90960685:G:C	0	90960685	C	G
9	chr9:90960757:C:T	0	90960757	T	C
9	chr9:90960907:T:C	0	90960907	C	T
9	chr9:90962149:C:T	0	90962149	T	C
9	chr9:90962358:G:C	0	90962358	C	G
9	chr9:90962563:T:C	0	90962563	C	T
9	chr9:90964900:T:C	0	90964900	C	T
9	chr9:90965078:C:T	0	90965078	T	C
9	chr9:90965593:T:C	0	90965593	C	T
9	chr9:90966078:A:G	0	90966078	G	A
9	chr9:90966532:T:C	0	90966532	C	T
9	chr9:90966682:C:A	0	90966682	A	C
9	chr9:90967628:T:C	0	90967628	C	T
9	chr9:90968010:C:T	0	90968010	T	C
9	chr9:90968713:G:A	0	90968713	A	G
9	chr9:90968776:G:A	0	90968776	A	G
9	chr9:90968882:G:T	0	90968882	T	G
9	chr9:90968916:C:T	0	90968916	T	C
9	chr9:90969359:C:T	0	90969359	T	C
9	chr9:90969965:G:A	0	90969965	A	G
9	chr9:90971270:C:A	0	90971270	A	C
9	chr9:90971271:C:T	0	90971271	T	C
9	chr9:90971292:G:A	0	90971292	A	G
9	chr9:90971521:G:A	0	90971521	A	G
9	chr9:90971553:G:A	0	90971553	A	G
9	chr9:90972808:G:A	0	90972808	A	G
9	chr9:90973511:C:T	0	90973511	T	C
9	chr9:90973876:T:G	0	90973876	G	T
9	chr9:90974306:G:A	0	90974306	A	G
9	chr9:90974361:G:T	0	90974361	T	G
9	chr9:90974485:G:A	0	90974485	A	G
9	chr9:90974689:G:A	0	90974689	A	G
9	chr9:90974692:T:C	0	90974692	C	T
9	chr9:90974793:T:C	0	90974793	C	T
9	chr9:90974820:G:A	0	90974820	A	G
9	chr9:90975142:A:C	0	90975142	C	A
9	chr9:90975600:C:T	0	90975600	T	C
9	chr9:90975738:G:A	0	90975738	A	G
9	chr9:90975788:C:T	0	90975788	T	C
9	chr9:90976155:G:A	0	90976155	A	G
9	chr9:90976267:C:G	0	90976267	G	C
9	chr9:90977378:G:T	0	90977378	T	G
9	chr9:90977852:GGCTGA:G	0	90977852	G	GGCTGA
9	chr9:90978426:C:T	0	90978426	T	C
9	chr9:90978913:C:T	0	90978913	T	C
9	chr9:90978951:C:T	0	90978951	T	C
9	chr9:90979010:C:T	0	90979010	T	C
9	chr9:90979396:A:G	0	90979396	G	A
9	chr9:90979731:C:T	0	90979731	T	C
9	chr9:90979909:G:A	0	90979909	A	G
9	chr9:90979937:T:C	0	90979937	C	T
9	chr9:90980270:A:T	0	90980270	T	A
9	chr9:90981237:A:G	0	90981237	G	A
9	chr9:90981601:T:C	0	90981601	C	T
9	chr9:90981953:C:T	0	90981953	T	C
9	chr9:90982175:C:A	0	90982175	A	C
9	chr9:90983948:A:G	0	90983948	G	A
9	chr9:90984000:G:A	0	90984000	A	G
9	chr9:90984098:G:C	0	90984098	C	G
9	chr9:90985066:G:A	0	90985066	A	G
9	chr9:90985204:T:C	0	90985204	C	T
9	chr9:90985477:G:T	0	90985477	T	G
9	chr9:90985563:C:T	0	90985563	T	C
9	chr9:90985719:G:A	0	90985719	A	G
9	chr9:90986252:A:T	0	90986252	T	A
9	chr9:90986583:C:A	0	90986583	A	C
9	chr9:90987102:G:A	0	90987102	A	G
9	chr9:90987360:A:C	0	90987360	C	A
9	chr9:90987994:A:G	0	90987994	G	A
9	chr9:90988514:C:T	0	90988514	T	C
9	chr9:90989198:C:G	0	90989198	G	C
9	chr9:90989245:G:A	0	90989245	A	G
9	chr9:90989467:T:C	0	90989467	C	T
9	chr9:90989764:T:C	0	90989764	C	T
9	chr9:90989784:C:T	0	90989784	T	C
9	chr9:90989803:C:T	0	90989803	T	C
9	chr9:90989861:T:C	0	90989861	C	T
9	chr9:90990107:C:T	0	90990107	T	C
9	chr9:90990240:A:G	0	90990240	G	A
9	chr9:90990351:G:C	0	90990351	C	G
9	chr9:90990518:A:G	0	90990518	G	A
9	chr9:90990531:C:T	0	90990531	T	C
9	chr9:90990789:G:T	0	90990789	T	G
9	chr9:90990906:A:T	0	90990906	T	A
9	chr9:90991201:G:A	0	90991201	A	G
9	chr9:90991387:C:T	0	90991387	T	C
9	chr9:90991590:C:T	0	90991590	T	C
9	chr9:90991710:C:T	0	90991710	T	C
9	chr9:90991754:T:C	0	90991754	C	T
9	chr9:90991942:A:G	0	90991942	G	A
9	chr9:90992221:T:A	0	90992221	A	T
9	chr9:90992234:C:T	0	90992234	T	C
9	chr9:90992438:C:T	0	90992438	T	C
9	chr9:90992524:T:G	0	90992524	G	T
9	chr9:90992915:C:A	0	90992915	A	C
9	chr9:90993174:C:T	0	90993174	T	C
9	chr9:90993246:T:C	0	90993246	C	T
9	chr9:90993698:C:A	0	90993698	A	C
9	chr9:90993752:T:C	0	90993752	C	T
9	chr9:90993901:T:C	0	90993901	C	T
9	chr9:90994277:C:T	0	90994277	T	C
9	chr9:90995380:C:T	0	90995380	T	C
9	chr9:90995410:A:G	0	90995410	G	A
9	chr9:90995459:G:A	0	90995459	A	G
9	chr9:90995652:A:T	0	90995652	T	A
9	chr9:90995710:A:ATTT	0	90995710	ATTT	A
9	chr9:90995842:A:G	0	90995842	G	A
9	chr9:90996065:C:T	0	90996065	T	C
9	chr9:90996401:C:T	0	90996401	T	C
9	chr9:90997128:C:T	0	90997128	T	C
9	chr9:90997161:C:T	0	90997161	T	C
9	chr9:90997185:A:G	0	90997185	G	A
9	chr9:90997255:G:A	0	90997255	A	G
9	chr9:90997832:T:C	0	90997832	C	T
9	chr9:90998029:G:T	0	90998029	T	G
9	chr9:90998470:T:C	0	90998470	C	T
9	chr9:90999662:G:T	0	90999662	T	G
9	chr9:91000275:C:T	0	91000275	T	C
9	chr9:91000307:G:A	0	91000307	A	G
9	chr9:91000496:C:T	0	91000496	T	C
9	chr9:91000725:T:C	0	91000725	C	T
9	chr9:91001143:C:T	0	91001143	T	C
9	chr9:91001449:T:G	0	91001449	G	T
9	chr9:91001756:TCA:T	0	91001756	T	TCA
9	chr9:91001832:T:C	0	91001832	C	T
9	chr9:91002263:A:G	0	91002263	G	A
9	chr9:91003296:G:T	0	91003296	T	G
9	chr9:91003599:C:T	0	91003599	T	C
9	chr9:91005484:T:G	0	91005484	G	T
9	chr9:91007052:TA:T	0	91007052	T	TA
9	chr9:91008145:G:A	0	91008145	A	G
9	chr9:91008487:TAGAAG:T	0	91008487	T	TAGAAG
9	chr9:91009546:G:A	0	91009546	A	G
9	chr9:91010880:CA:C	0	91010880	C	CA
9	chr9:91012103:T:C	0	91012103	C	T
9	chr9:91013612:T:C	0	91013612	C	T
9	chr9:91014758:A:G	0	91014758	G	A
9	chr9:91015145:T:C	0	91015145	C	T
9	chr9:91015406:C:T	0	91015406	T	C
9	chr9:91016221:A:G	0	91016221	G	A
9	chr9:91018601:G:A	0	91018601	A	G
9	chr9:91019649:C:A	0	91019649	A	C
9	chr9:91019865:G:A	0	91019865	A	G
9	chr9:91019899:C:T	0	91019899	T	C
9	chr9:91020602:A:G	0	91020602	G	A
9	chr9:91020744:G:C	0	91020744	C	G
9	chr9:91020765:C:A	0	91020765	A	C
9	chr9:91023250:G:T	0	91023250	T	G
9	chr9:91023839:G:A	0	91023839	A	G
9	chr9:91023941:G:A	0	91023941	A	G
9	chr9:91023968:G:A	0	91023968	A	G
9	chr9:91025200:T:C	0	91025200	C	T
9	chr9:91025455:A:G	0	91025455	G	A
9	chr9:91025567:C:T	0	91025567	T	C
9	chr9:91026120:T:C	0	91026120	C	T
9	chr9:91026580:C:T	0	91026580	T	C
9	chr9:91027386:T:A	0	91027386	A	T
9	chr9:91028338:C:G	0	91028338	G	C
9	chr9:91028687:G:A	0	91028687	A	G
9	chr9:91029128:G:A	0	91029128	A	G
9	chr9:91031711:C:T	0	91031711	T	C
9	chr9:91032128:C:T	0	91032128	T	C
9	chr9:91032138:T:C	0	91032138	C	T
9	chr9:91032491:T:C	0	91032491	C	T
9	chr9:91032634:A:G	0	91032634	G	A
9	chr9:91032651:G:T	0	91032651	T	G
9	chr9:91032900:C:T	0	91032900	T	C
9	chr9:91033144:A:G	0	91033144	G	A
9	chr9:91034022:A:G	0	91034022	G	A
9	chr9:91034592:C:T	0	91034592	T	C
9	chr9:91034866:A:G	0	91034866	G	A
9	chr9:91035124:A:G	0	91035124	G	A
9	chr9:91035164:C:A	0	91035164	A	C
9	chr9:91036239:A:G	0	91036239	G	A
9	chr9:91036399:G:A	0	91036399	A	G
9	chr9:91036417:A:G	0	91036417	G	A
9	chr9:91036956:A:T	0	91036956	T	A
9	chr9:91037347:GAC:G	0	91037347	G	GAC
9	chr9:91038926:G:A	0	91038926	A	G
9	chr9:91040617:T:C	0	91040617	C	T
9	chr9:91042395:A:G	0	91042395	G	A
9	chr9:91042908:C:A	0	91042908	A	C
9	chr9:91043821:A:G	0	91043821	G	A
9	chr9:91043848:G:A	0	91043848	A	G
9	chr9:91044064:T:C	0	91044064	C	T
9	chr9:91045645:C:T	0	91045645	T	C
9	chr9:91046341:T:C	0	91046341	C	T
9	chr9:91050569:G:A	0	91050569	A	G
9	chr9:91054117:A:G	0	91054117	G	A
9	chr9:91054243:G:A	0	91054243	A	G
9	chr9:91055357:A:C	0	91055357	C	A
9	chr9:91056225:T:A	0	91056225	A	T
9	chr9:91057981:T:A	0	91057981	A	T
9	chr9:91058478:G:A	0	91058478	A	G
9	chr9:91059248:A:G	0	91059248	G	A
9	chr9:91059347:A:G	0	91059347	G	A
9	chr9:91060896:G:A	0	91060896	A	G
9	chr9:91062876:G:A	0	91062876	A	G
9	chr9:91063580:T:A	0	91063580	A	T
9	chr9:91066039:C:A	0	91066039	A	C
9	chr9:91068173:A:G	0	91068173	G	A
9	chr9:91068338:A:G	0	91068338	G	A
9	chr9:91070638:T:C	0	91070638	C	T
9	chr9:91071778:T:C	0	91071778	C	T
9	chr9:91071912:G:A	0	91071912	A	G
9	chr9:91072798:G:C	0	91072798	C	G
9	chr9:91074458:G:A	0	91074458	A	G
9	chr9:91075096:C:T	0	91075096	T	C
9	chr9:91075135:G:A	0	91075135	A	G
9	chr9:91075189:A:G	0	91075189	G	A
9	chr9:91075215:T:C	0	91075215	C	T
9	chr9:91075464:T:G	0	91075464	G	T
9	chr9:91075571:G:A	0	91075571	A	G
9	chr9:91076307:G:A	0	91076307	A	G
9	chr9:91076543:T:A	0	91076543	A	T
9	chr9:91078377:T:C	0	91078377	C	T
9	chr9:91078556:T:A	0	91078556	A	T
9	chr9:91079089:A:C	0	91079089	C	A
9	chr9:91081027:A:G	0	91081027	G	A
9	chr9:91081234:A:G	0	91081234	G	A
9	chr9:91081660:C:T	0	91081660	T	C
9	chr9:91081834:T:C	0	91081834	C	T
9	chr9:91082032:A:G	0	91082032	G	A
9	chr9:91082196:G:A	0	91082196	A	G
9	chr9:91082565:T:C	0	91082565	C	T
9	chr9:91083200:G:A	0	91083200	A	G
9	chr9:91083711:G:A	0	91083711	A	G
9	chr9:91084242:TA:T	0	91084242	T	TA
9	chr9:91085624:G:A	0	91085624	A	G
9	chr9:91086415:T:C	0	91086415	C	T
9	chr9:91087016:T:A	0	91087016	A	T
9	chr9:91087550:A:G	0	91087550	G	A
9	chr9:91087574:T:C	0	91087574	C	T
9	chr9:91088257:C:T	0	91088257	T	C
9	chr9:91088303:G:A	0	91088303	A	G
9	chr9:91088350:T:A	0	91088350	A	T
9	chr9:91089056:C:A	0	91089056	A	C
9	chr9:91089670:G:C	0	91089670	C	G
9	chr9:91090233:C:T	0	91090233	T	C
9	chr9:91090533:G:T	0	91090533	T	G
9	chr9:91090553:G:A	0	91090553	A	G
9	chr9:91091005:T:A	0	91091005	A	T
9	chr9:91091216:A:G	0	91091216	G	A
9	chr9:91091925:G:T	0	91091925	T	G
9	chr9:91092138:G:A	0	91092138	A	G
9	chr9:91092750:A:G	0	91092750	G	A
9	chr9:91093219:A:G	0	91093219	G	A
9	chr9:91093243:T:C	0	91093243	C	T
9	chr9:91094130:A:G	0	91094130	G	A
9	chr9:91094423:T:G	0	91094423	G	T
9	chr9:91094588:T:C	0	91094588	C	T
9	chr9:91094661:A:G	0	91094661	G	A
9	chr9:91094805:T:C	0	91094805	C	T
9	chr9:91094972:A:T	0	91094972	T	A
9	chr9:91095925:TG:T	0	91095925	T	TG
9	chr9:91095934:G:A	0	91095934	A	G
9	chr9:91096106:C:T	0	91096106	T	C
9	chr9:91096258:A:G	0	91096258	G	A
9	chr9:91096390:G:A	0	91096390	A	G
9	chr9:91096420:A:G	0	91096420	G	A
9	chr9:91096952:G:C	0	91096952	C	G
9	chr9:91097295:T:C	0	91097295	C	T
9	chr9:91097836:C:A	0	91097836	A	C
9	chr9:91098478:A:G	0	91098478	G	A
9	chr9:91098637:A:G	0	91098637	G	A
9	chr9:91099755:C:G	0	91099755	G	C
9	chr9:91100111:C:T	0	91100111	T	C
9	chr9:91101062:T:C	0	91101062	C	T
9	chr9:91101798:TCAGGGAGTGCTC:T	0	91101798	T	TCAGGGAGTGCTC
9	chr9:91102073:C:T	0	91102073	T	C
9	chr9:91102594:T:C	0	91102594	C	T
9	chr9:91102696:C:T	0	91102696	T	C
9	chr9:91102864:T:C	0	91102864	C	T
9	chr9:91103480:G:A	0	91103480	A	G
9	chr9:91103788:C:G	0	91103788	G	C
9	chr9:91103929:A:G	0	91103929	G	A
9	chr9:91106092:A:G	0	91106092	G	A
9	chr9:91106326:C:A	0	91106326	A	C
9	chr9:91107286:T:C	0	91107286	C	T
9	chr9:91107305:C:T	0	91107305	T	C
9	chr9:91107507:C:G	0	91107507	G	C
9	chr9:91108031:C:T	0	91108031	T	C
9	chr9:91108138:T:C	0	91108138	C	T
9	chr9:91108291:A:G	0	91108291	G	A
9	chr9:91109235:C:G	0	91109235	G	C
9	chr9:91109462:C:A	0	91109462	A	C
9	chr9:91109893:G:A	0	91109893	A	G
9	chr9:91110732:G:A	0	91110732	A	G
9	chr9:91111423:C:CACTA	0	91111423	CACTA	C
9	chr9:91111427:T:TAATGACATGAG	0	91111427	TAATGACATGAG	T
9	chr9:91111429:T:A	0	91111429	A	T
9	chr9:91111784:C:G	0	91111784	G	C
9	chr9:91112561:T:A	0	91112561	A	T
9	chr9:91112597:A:G	0	91112597	G	A
9	chr9:91114084:A:G	0	91114084	G	A
9	chr9:91115142:G:A	0	91115142	A	G
9	chr9:91115402:GT:G	0	91115402	G	GT
9	chr9:91116497:C:T	0	91116497	T	C
9	chr9:91116800:G:A	0	91116800	A	G
9	chr9:91118266:G:A	0	91118266	A	G
9	chr9:91119482:T:G	0	91119482	G	T
9	chr9:91119517:A:C	0	91119517	C	A
9	chr9:91119742:T:C	0	91119742	C	T
9	chr9:91119932:A:G	0	91119932	G	A
9	chr9:91119954:C:G	0	91119954	G	C
9	chr9:91120839:T:C	0	91120839	C	T
9	chr9:91121956:C:G	0	91121956	G	C
9	chr9:91122440:A:C	0	91122440	C	A
9	chr9:91122454:A:G	0	91122454	G	A
9	chr9:91123538:A:G	0	91123538	G	A
9	chr9:91125182:C:T	0	91125182	T	C
9	chr9:91125201:A:G	0	91125201	G	A
9	chr9:91125663:T:C	0	91125663	C	T
9	chr9:91125678:TTCTG:T	0	91125678	T	TTCTG
9	chr9:91126684:G:A	0	91126684	A	G
9	chr9:91126724:A:G	0	91126724	G	A
9	chr9:91126816:A:G	0	91126816	G	A
9	chr9:91126913:T:C	0	91126913	C	T
9	chr9:91126977:A:G	0	91126977	G	A
9	chr9:91127122:C:T	0	91127122	T	C
9	chr9:91127152:C:T	0	91127152	T	C
9	chr9:91128083:T:C	0	91128083	C	T
9	chr9:91128276:G:A	0	91128276	A	G
9	chr9:91129231:G:C	0	91129231	C	G
9	chr9:91130086:T:C	0	91130086	C	T
9	chr9:91130149:G:C	0	91130149	C	G
9	chr9:91130454:G:C	0	91130454	C	G
9	chr9:91130688:G:T	0	91130688	T	G
9	chr9:91131169:A:G	0	91131169	G	A
9	chr9:91131430:A:T	0	91131430	T	A
9	chr9:91131659:G:A	0	91131659	A	G
9	chr9:91132000:G:A	0	91132000	A	G
9	chr9:91132163:C:T	0	91132163	T	C
9	chr9:91132221:C:T	0	91132221	T	C
9	chr9:91132541:G:A	0	91132541	A	G
9	chr9:91132804:A:G	0	91132804	G	A
9	chr9:91132903:G:A	0	91132903	A	G
9	chr9:91133910:C:T	0	91133910	T	C
9	chr9:91133960:AC:A	0	91133960	A	AC
9	chr9:91133964:C:CT	0	91133964	CT	C
9	chr9:91134070:T:C	0	91134070	C	T
9	chr9:91135537:C:T	0	91135537	T	C
9	chr9:91136421:G:A	0	91136421	A	G
9	chr9:91136559:G:A	0	91136559	A	G
9	chr9:91137343:A:C	0	91137343	C	A
9	chr9:91137948:C:T	0	91137948	T	C
9	chr9:91138163:AT:A	0	91138163	A	AT
9	chr9:91138325:T:C	0	91138325	C	T
9	chr9:91138409:A:C	0	91138409	C	A
9	chr9:91138548:A:G	0	91138548	G	A
9	chr9:91138568:T:C	0	91138568	C	T
9	chr9:91139396:T:C	0	91139396	C	T
9	chr9:91139503:T:G	0	91139503	G	T
9	chr9:91139758:G:A	0	91139758	A	G
9	chr9:91140294:G:C	0	91140294	C	G
9	chr9:91141354:G:A	0	91141354	A	G
9	chr9:91141460:G:A	0	91141460	A	G
9	chr9:91141975:G:A	0	91141975	A	G
9	chr9:91142041:G:C	0	91142041	C	G
9	chr9:91142489:C:T	0	91142489	T	C
9	chr9:91143205:G:A	0	91143205	A	G
9	chr9:91143476:A:C	0	91143476	C	A
9	chr9:91143483:A:T	0	91143483	T	A
9	chr9:91143623:T:C	0	91143623	C	T
9	chr9:91143634:A:C	0	91143634	C	A
9	chr9:91144019:T:G	0	91144019	G	T
9	chr9:91144101:T:C	0	91144101	C	T
9	chr9:91144441:T:C	0	91144441	C	T
9	chr9:91144833:C:T	0	91144833	T	C
9	chr9:91145643:A:G	0	91145643	G	A
9	chr9:91145729:A:G	0	91145729	G	A
9	chr9:91145896:G:A	0	91145896	A	G
9	chr9:91146154:G:A	0	91146154	A	G
9	chr9:91147307:A:G	0	91147307	G	A
9	chr9:91147882:T:C	0	91147882	C	T
9	chr9:91148630:C:T	0	91148630	T	C
9	chr9:91148880:T:A	0	91148880	A	T
9	chr9:91149559:C:G	0	91149559	G	C
9	chr9:91150002:A:G	0	91150002	G	A
9	chr9:91151297:C:T	0	91151297	T	C
9	chr9:91152034:C:T	0	91152034	T	C
9	chr9:91152256:C:T	0	91152256	T	C
9	chr9:91152487:G:A	0	91152487	A	G
9	chr9:91152575:T:A	0	91152575	A	T
9	chr9:91152705:G:A	0	91152705	A	G
9	chr9:91152814:A:G	0	91152814	G	A
9	chr9:91152988:C:T	0	91152988	T	C
9	chr9:91153095:C:T	0	91153095	T	C
9	chr9:91153214:A:C	0	91153214	C	A
9	chr9:91153260:C:T	0	91153260	T	C
9	chr9:91153277:C:T	0	91153277	T	C
9	chr9:91153719:G:A	0	91153719	A	G
9	chr9:91153778:C:T	0	91153778	T	C
9	chr9:91154574:G:A	0	91154574	A	G
9	chr9:91154812:T:C	0	91154812	C	T
9	chr9:91154829:C:T	0	91154829	T	C
9	chr9:91154876:T:C	0	91154876	C	T
9	chr9:91154936:A:G	0	91154936	G	A
9	chr9:91155003:T:G	0	91155003	G	T
9	chr9:91155540:G:A	0	91155540	A	G
9	chr9:91156067:C:T	0	91156067	T	C
9	chr9:91156696:C:CA	0	91156696	CA	C
9	chr9:91156755:G:A	0	91156755	A	G
9	chr9:91157059:C:T	0	91157059	T	C
9	chr9:91157521:A:C	0	91157521	C	A
9	chr9:91157835:C:G	0	91157835	G	C
9	chr9:91157970:C:A	0	91157970	A	C
9	chr9:91158095:A:G	0	91158095	G	A
9	chr9:91158463:G:A	0	91158463	A	G
9	chr9:91159796:T:G	0	91159796	G	T
9	chr9:91160082:G:A	0	91160082	A	G
9	chr9:91160826:G:A	0	91160826	A	G
9	chr9:91160871:G:C	0	91160871	C	G
9	chr9:91161130:C:T	0	91161130	T	C
9	chr9:91161335:T:C	0	91161335	C	T
9	chr9:91161680:C:T	0	91161680	T	C
9	chr9:91162600:A:G	0	91162600	G	A
9	chr9:91162692:C:T	0	91162692	T	C
9	chr9:91164368:G:A	0	91164368	A	G
9	chr9:91164646:T:C	0	91164646	C	T
9	chr9:91164794:G:A	0	91164794	A	G
9	chr9:91165631:A:G	0	91165631	G	A
9	chr9:91166047:A:G	0	91166047	G	A
9	chr9:91166134:C:T	0	91166134	T	C
9	chr9:91166436:C:T	0	91166436	T	C
9	chr9:91166833:A:G	0	91166833	G	A
9	chr9:91167070:G:A	0	91167070	A	G
9	chr9:91167602:A:G	0	91167602	G	A
9	chr9:91167740:C:T	0	91167740	T	C
9	chr9:91167784:A:T	0	91167784	T	A
9	chr9:91167834:G:A	0	91167834	A	G
9	chr9:91168389:A:G	0	91168389	G	A
9	chr9:91168631:G:A	0	91168631	A	G
9	chr9:91168970:A:G	0	91168970	G	A
9	chr9:91169153:A:G	0	91169153	G	A
9	chr9:91170184:G:A	0	91170184	A	G
9	chr9:91170206:C:G	0	91170206	G	C
9	chr9:91170343:C:G	0	91170343	G	C
9	chr9:91170426:A:T	0	91170426	T	A
9	chr9:91171634:T:A	0	91171634	A	T
9	chr9:91172569:A:G	0	91172569	G	A
9	chr9:91173587:G:C	0	91173587	C	G
9	chr9:91173878:G:A	0	91173878	A	G
9	chr9:91174310:A:G	0	91174310	G	A
9	chr9:91175512:T:C	0	91175512	C	T
9	chr9:91175524:A:C	0	91175524	C	A
9	chr9:91175694:A:G	0	91175694	G	A
9	chr9:91176330:T:C	0	91176330	C	T
9	chr9:91176669:G:A	0	91176669	A	G
9	chr9:91176848:A:G	0	91176848	G	A
9	chr9:91177125:A:G	0	91177125	G	A
9	chr9:91177556:C:T	0	91177556	T	C
9	chr9:91177798:G:A	0	91177798	A	G
9	chr9:91178108:T:C	0	91178108	C	T
9	chr9:91178283:T:G	0	91178283	G	T
9	chr9:91178312:C:A	0	91178312	A	C
9	chr9:91178347:G:A	0	91178347	A	G
9	chr9:91178433:G:C	0	91178433	C	G
9	chr9:91178886:G:C	0	91178886	C	G
9	chr9:91178893:C:T	0	91178893	T	C
9	chr9:91179415:C:T	0	91179415	T	C
9	chr9:91179416:A:G	0	91179416	G	A
9	chr9:91179474:G:T	0	91179474	T	G
9	chr9:91179514:G:A	0	91179514	A	G
9	chr9:91179678:G:A	0	91179678	A	G
9	chr9:91179983:A:C	0	91179983	C	A
9	chr9:91180197:C:T	0	91180197	T	C
9	chr9:91180201:G:GCCA	0	91180201	GCCA	G
9	chr9:91180482:A:G	0	91180482	G	A
9	chr9:91180617:C:T	0	91180617	T	C
9	chr9:91180656:T:C	0	91180656	C	T
9	chr9:91180751:T:C	0	91180751	C	T
9	chr9:91180807:G:A	0	91180807	A	G
9	chr9:91180858:C:T	0	91180858	T	C
9	chr9:91180987:G:A	0	91180987	A	G
9	chr9:91181060:C:T	0	91181060	T	C
9	chr9:91181316:G:C	0	91181316	C	G
9	chr9:91181638:C:G	0	91181638	G	C
9	chr9:91181918:G:A	0	91181918	A	G
9	chr9:91181962:C:T	0	91181962	T	C
9	chr9:91182241:T:TACCAC	0	91182241	TACCAC	T
9	chr9:91183315:G:A	0	91183315	A	G
9	chr9:91183937:T:C	0	91183937	C	T
9	chr9:91184273:G:A	0	91184273	A	G
9	chr9:91184768:C:T	0	91184768	T	C
9	chr9:91185373:T:C	0	91185373	C	T
9	chr9:91185771:A:G	0	91185771	G	A
9	chr9:91185956:A:G	0	91185956	G	A
9	chr9:91186354:G:C	0	91186354	C	G
9	chr9:91186664:C:A	0	91186664	A	C
9	chr9:91186666:C:T	0	91186666	T	C
9	chr9:91186733:T:C	0	91186733	C	T
9	chr9:91186793:T:C	0	91186793	C	T
9	chr9:91186854:A:C	0	91186854	C	A
9	chr9:91187155:C:G	0	91187155	G	C
9	chr9:91187207:A:G	0	91187207	G	A
9	chr9:91187478:C:T	0	91187478	T	C
9	chr9:91187487:T:G	0	91187487	G	T
9	chr9:91188231:A:G	0	91188231	G	A
9	chr9:91188615:G:A	0	91188615	A	G
9	chr9:91188761:T:C	0	91188761	C	T
9	chr9:91189055:C:A	0	91189055	A	C
9	chr9:91189751:G:A	0	91189751	A	G
9	chr9:91190658:T:C	0	91190658	C	T
9	chr9:91191137:C:A	0	91191137	A	C
9	chr9:91192033:C:T	0	91192033	T	C
9	chr9:91192530:A:G	0	91192530	G	A
9	chr9:91193827:C:G	0	91193827	G	C
9	chr9:91194969:C:T	0	91194969	T	C
9	chr9:91195247:C:A	0	91195247	A	C
9	chr9:91195254:A:G	0	91195254	G	A
9	chr9:91196108:G:A	0	91196108	A	G
9	chr9:91196140:C:T	0	91196140	T	C
9	chr9:91196269:G:A	0	91196269	A	G
9	chr9:91196887:G:C	0	91196887	C	G
9	chr9:91197113:C:T	0	91197113	T	C
9	chr9:91197312:C:T	0	91197312	T	C
9	chr9:91198670:G:C	0	91198670	C	G
9	chr9:91199487:C:CTTACT	0	91199487	CTTACT	C
9	chr9:91199698:G:T	0	91199698	T	G
9	chr9:91200140:C:T	0	91200140	T	C
9	chr9:91200908:A:T	0	91200908	T	A
9	chr9:91201053:T:TG	0	91201053	TG	T
9	chr9:91201496:T:C	0	91201496	C	T
9	chr9:91201532:T:C	0	91201532	C	T
9	chr9:91201868:G:A	0	91201868	A	G
9	chr9:91202625:T:A	0	91202625	A	T
9	chr9:91202963:T:C	0	91202963	C	T
9	chr9:91203017:A:G	0	91203017	G	A
9	chr9:91203660:T:C	0	91203660	C	T
9	chr9:91203788:C:A	0	91203788	A	C
9	chr9:91204070:A:G	0	91204070	G	A
9	chr9:91204751:G:A	0	91204751	A	G
9	chr9:91205176:GCATGGTGGCT:G	0	91205176	G	GCATGGTGGCT
9	chr9:91205267:C:G	0	91205267	G	C
9	chr9:91206358:C:T	0	91206358	T	C
9	chr9:91206994:G:C	0	91206994	C	G
9	chr9:91206995:G:A	0	91206995	A	G
9	chr9:91207180:C:G	0	91207180	G	C
9	chr9:91207487:G:A	0	91207487	A	G
9	chr9:91207845:T:C	0	91207845	C	T
9	chr9:91207990:T:C	0	91207990	C	T
9	chr9:91208083:C:T	0	91208083	T	C
9	chr9:91208570:C:T	0	91208570	T	C
9	chr9:91209818:G:A	0	91209818	A	G
9	chr9:91210376:A:G	0	91210376	G	A
9	chr9:91210828:T:C	0	91210828	C	T
9	chr9:91210883:A:T	0	91210883	T	A
9	chr9:91210938:G:A	0	91210938	A	G
9	chr9:91211656:G:A	0	91211656	A	G
9	chr9:91212131:A:G	0	91212131	G	A
9	chr9:91212152:GAA:G	0	91212152	G	GAA
9	chr9:91212228:G:C	0	91212228	C	G
9	chr9:91212662:T:TATCAGTAAACA	0	91212662	TATCAGTAAACA	T
9	chr9:91213189:G:A	0	91213189	A	G
9	chr9:91215043:A:G	0	91215043	G	A
9	chr9:91218561:G:A	0	91218561	A	G
9	chr9:91219367:G:A	0	91219367	A	G
9	chr9:91220160:G:A	0	91220160	A	G
9	chr9:91220210:G:A	0	91220210	A	G
9	chr9:91220617:G:A	0	91220617	A	G
9	chr9:91220650:C:T	0	91220650	T	C
9	chr9:91221255:A:C	0	91221255	C	A
9	chr9:91222415:T:C	0	91222415	C	T
9	chr9:91223245:G:A	0	91223245	A	G
9	chr9:91223542:A:G	0	91223542	G	A
9	chr9:91223697:G:C	0	91223697	C	G
9	chr9:91224373:A:T	0	91224373	T	A
9	chr9:91225804:T:C	0	91225804	C	T
9	chr9:91226096:T:G	0	91226096	G	T
9	chr9:91226276:C:T	0	91226276	T	C
9	chr9:91226989:G:A	0	91226989	A	G
9	chr9:91227420:TG:T	0	91227420	T	TG
9	chr9:91227553:C:T	0	91227553	T	C
9	chr9:91227557:C:G	0	91227557	G	C
9	chr9:91227559:A:G	0	91227559	G	A
9	chr9:91228610:T:C	0	91228610	C	T
9	chr9:91229012:G:GA	0	91229012	GA	G
9	chr9:91229448:C:T	0	91229448	T	C
9	chr9:91229916:A:G	0	91229916	G	A
9	chr9:91230203:G:A	0	91230203	A	G
9	chr9:91230865:C:T	0	91230865	T	C
9	chr9:91231478:T:C	0	91231478	C	T
9	chr9:91231667:C:G	0	91231667	G	C
9	chr9:91231919:T:G	0	91231919	G	T
9	chr9:91231984:CT:C	0	91231984	C	CT
9	chr9:91232926:T:C	0	91232926	C	T
9	chr9:91233789:G:A	0	91233789	A	G
9	chr9:91233793:A:G	0	91233793	G	A
9	chr9:91233836:G:C	0	91233836	C	G
9	chr9:91233987:G:A	0	91233987	A	G
9	chr9:91234125:G:A	0	91234125	A	G
9	chr9:91235482:T:G	0	91235482	G	T
9	chr9:91235591:A:G	0	91235591	G	A
9	chr9:91236424:C:T	0	91236424	T	C
9	chr9:91237092:T:G	0	91237092	G	T
9	chr9:91237476:A:T	0	91237476	T	A
9	chr9:91237559:T:C	0	91237559	C	T
9	chr9:91238264:T:C	0	91238264	C	T
9	chr9:91238437:G:A	0	91238437	A	G
9	chr9:91238981:A:G	0	91238981	G	A
9	chr9:91239176:A:G	0	91239176	G	A
9	chr9:91239374:C:G	0	91239374	G	C
9	chr9:91240294:C:T	0	91240294	T	C
9	chr9:91240418:C:T	0	91240418	T	C
9	chr9:91240988:G:A	0	91240988	A	G
9	chr9:91241334:T:C	0	91241334	C	T
9	chr9:91241457:T:C	0	91241457	C	T
9	chr9:91242615:C:T	0	91242615	T	C
9	chr9:91244066:T:C	0	91244066	C	T
9	chr9:91246652:T:C	0	91246652	C	T
9	chr9:91247275:A:C	0	91247275	C	A
9	chr9:91248016:G:A	0	91248016	A	G
9	chr9:91249478:C:CTT	0	91249478	CTT	C
9	chr9:91250250:G:A	0	91250250	A	G
9	chr9:91251055:C:T	0	91251055	T	C
9	chr9:91251735:G:A	0	91251735	A	G
9	chr9:91251812:TGGTAAGG:T	0	91251812	T	TGGTAAGG
9	chr9:91252211:T:C	0	91252211	C	T
9	chr9:91252217:G:A	0	91252217	A	G
9	chr9:91252470:G:A	0	91252470	A	G
9	chr9:91254380:A:G	0	91254380	G	A
9	chr9:91255285:G:A	0	91255285	A	G
9	chr9:91255361:G:A	0	91255361	A	G
9	chr9:91256002:ATTAAAT:A	0	91256002	A	ATTAAAT
9	chr9:91256913:G:A	0	91256913	A	G
9	chr9:91257128:G:T	0	91257128	T	G
9	chr9:91258304:C:T	0	91258304	T	C
9	chr9:91258481:C:T	0	91258481	T	C
9	chr9:91258517:G:A	0	91258517	A	G
9	chr9:91258672:A:G	0	91258672	G	A
9	chr9:91259284:T:G	0	91259284	G	T
9	chr9:91259375:T:TCTC	0	91259375	TCTC	T
9	chr9:91260664:T:C	0	91260664	C	T
9	chr9:91261028:T:A	0	91261028	A	T
9	chr9:91261060:C:T	0	91261060	T	C
9	chr9:91261293:A:G	0	91261293	G	A
9	chr9:91262422:C:T	0	91262422	T	C
9	chr9:91262960:G:A	0	91262960	A	G
9	chr9:91262964:T:C	0	91262964	C	T
9	chr9:91263177:T:C	0	91263177	C	T
9	chr9:91264661:A:C	0	91264661	C	A
9	chr9:91265327:CTTCA:C	0	91265327	C	CTTCA
9	chr9:91265395:T:A	0	91265395	A	T
9	chr9:91265676:T:A	0	91265676	A	T
9	chr9:91265705:A:G	0	91265705	G	A
9	chr9:91266233:A:G	0	91266233	G	A
9	chr9:91266616:C:T	0	91266616	T	C
9	chr9:91266617:A:G	0	91266617	G	A
9	chr9:91267633:T:C	0	91267633	C	T
9	chr9:91267903:G:A	0	91267903	A	G
9	chr9:91267936:T:C	0	91267936	C	T
9	chr9:91268217:A:G	0	91268217	G	A
9	chr9:91269011:C:T	0	91269011	T	C
9	chr9:91269493:G:A	0	91269493	A	G
9	chr9:91269923:C:T	0	91269923	T	C
9	chr9:91270059:T:C	0	91270059	C	T
9	chr9:91272067:G:A	0	91272067	A	G
9	chr9:91272286:A:G	0	91272286	G	A
9	chr9:91272990:G:T	0	91272990	T	G
9	chr9:91273386:G:GT	0	91273386	GT	G
9	chr9:91275560:A:G	0	91275560	G	A
9	chr9:91275591:T:C	0	91275591	C	T
9	chr9:91276101:C:T	0	91276101	T	C
9	chr9:91276342:A:C	0	91276342	C	A
9	chr9:91277927:C:A	0	91277927	A	C
9	chr9:91278732:A:C	0	91278732	C	A
9	chr9:91279119:TTAA:T	0	91279119	T	TTAA
9	chr9:91280025:T:C	0	91280025	C	T
9	chr9:91280425:C:T	0	91280425	T	C
9	chr9:91281990:C:T	0	91281990	T	C
9	chr9:91282488:G:A	0	91282488	A	G
9	chr9:91282849:C:T	0	91282849	T	C
9	chr9:91282977:C:T	0	91282977	T	C
9	chr9:91283189:T:C	0	91283189	C	T
9	chr9:91284074:C:T	0	91284074	T	C
9	chr9:91284837:T:C	0	91284837	C	T
9	chr9:91285559:ACAGTATTATAAAGG:A	0	91285559	A	ACAGTATTATAAAGG
9	chr9:91286247:C:T	0	91286247	T	C
9	chr9:91287474:A:G	0	91287474	G	A
9	chr9:91287597:T:C	0	91287597	C	T
9	chr9:91288216:C:T	0	91288216	T	C
9	chr9:91290186:CAGG:C	0	91290186	C	CAGG
9	chr9:91290336:A:G	0	91290336	G	A
9	chr9:91290474:T:C	0	91290474	C	T
9	chr9:91290762:C:T	0	91290762	T	C
9	chr9:91292564:A:C	0	91292564	C	A
9	chr9:91294275:C:T	0	91294275	T	C
9	chr9:91294304:C:T	0	91294304	T	C
9	chr9:91294954:C:T	0	91294954	T	C
9	chr9:91295925:G:A	0	91295925	A	G
9	chr9:91296761:C:T	0	91296761	T	C
9	chr9:91297017:T:C	0	91297017	C	T
9	chr9:91297749:G:A	0	91297749	A	G
9	chr9:91298765:G:C	0	91298765	C	G
9	chr9:91299639:T:C	0	91299639	C	T
9	chr9:91299681:A:G	0	91299681	G	A
9	chr9:91300110:AC:A	0	91300110	A	AC
9	chr9:91300696:C:T	0	91300696	T	C
9	chr9:91300745:G:A	0	91300745	A	G
9	chr9:91301369:A:T	0	91301369	T	A
9	chr9:91302194:AGT:A	0	91302194	A	AGT
9	chr9:91302344:C:T	0	91302344	T	C
9	chr9:91303369:C:T	0	91303369	T	C
9	chr9:91303394:A:G	0	91303394	G	A
9	chr9:91304682:T:C	0	91304682	C	T
9	chr9:91306000:G:A	0	91306000	A	G
9	chr9:91306659:AT:A	0	91306659	A	AT
9	chr9:91308022:C:T	0	91308022	T	C
9	chr9:91309831:T:C	0	91309831	C	T
9	chr9:91313568:G:A	0	91313568	A	G
9	chr9:91313862:G:A	0	91313862	A	G
9	chr9:91314109:C:T	0	91314109	T	C
9	chr9:91314438:G:A	0	91314438	A	G
9	chr9:91314545:C:A	0	91314545	A	C
9	chr9:91317329:C:T	0	91317329	T	C
9	chr9:91317970:A:T	0	91317970	T	A
9	chr9:91318696:T:C	0	91318696	C	T
9	chr9:91319392:A:G	0	91319392	G	A
9	chr9:91319580:T:C	0	91319580	C	T
9	chr9:91319631:G:A	0	91319631	A	G
9	chr9:91320289:C:T	0	91320289	T	C
9	chr9:91320500:T:C	0	91320500	C	T
9	chr9:91321590:T:C	0	91321590	C	T
9	chr9:91323723:T:C	0	91323723	C	T
9	chr9:91324282:C:T	0	91324282	T	C
9	chr9:91324559:AAG:A	0	91324559	A	AAG
9	chr9:91325120:A:G	0	91325120	G	A
9	chr9:91325511:T:C	0	91325511	C	T
9	chr9:91325772:G:T	0	91325772	T	G
9	chr9:91326354:T:C	0	91326354	C	T
9	chr9:91327338:T:C	0	91327338	C	T
9	chr9:91327848:G:A	0	91327848	A	G
9	chr9:91328560:C:T	0	91328560	T	C
9	chr9:91330189:G:A	0	91330189	A	G
9	chr9:91330351:G:C	0	91330351	C	G
9	chr9:91331885:T:C	0	91331885	C	T
9	chr9:91331940:G:A	0	91331940	A	G
9	chr9:91332479:G:A	0	91332479	A	G
9	chr9:91332647:T:C	0	91332647	C	T
9	chr9:91333933:C:T	0	91333933	T	C
9	chr9:91335211:C:G	0	91335211	G	C
9	chr9:91335444:C:T	0	91335444	T	C
9	chr9:91335462:A:G	0	91335462	G	A
9	chr9:91337636:A:G	0	91337636	G	A
9	chr9:91339065:C:T	0	91339065	T	C
9	chr9:91339073:AAT:A	0	91339073	A	AAT
9	chr9:91341008:T:C	0	91341008	C	T
9	chr9:91342058:A:G	0	91342058	G	A
9	chr9:91342600:T:C	0	91342600	C	T
9	chr9:91342822:C:T	0	91342822	T	C
9	chr9:91342981:G:A	0	91342981	A	G
9	chr9:91343175:G:A	0	91343175	A	G
9	chr9:91344460:T:C	0	91344460	C	T
9	chr9:91345065:G:A	0	91345065	A	G
9	chr9:91345314:A:G	0	91345314	G	A
9	chr9:91345572:G:A	0	91345572	A	G
9	chr9:91346475:G:A	0	91346475	A	G
9	chr9:91346508:T:C	0	91346508	C	T
9	chr9:91347099:C:A	0	91347099	A	C
9	chr9:91347124:T:A	0	91347124	A	T
9	chr9:91347720:T:C	0	91347720	C	T
9	chr9:91348006:T:A	0	91348006	A	T
9	chr9:91348472:G:C	0	91348472	C	G
9	chr9:91349023:G:A	0	91349023	A	G
9	chr9:91350117:T:C	0	91350117	C	T
9	chr9:91350917:C:T	0	91350917	T	C
9	chr9:91351882:C:G	0	91351882	G	C
9	chr9:91352482:T:C	0	91352482	C	T
9	chr9:91353220:G:A	0	91353220	A	G
9	chr9:91354167:T:G	0	91354167	G	T
9	chr9:91354873:T:C	0	91354873	C	T
9	chr9:91354993:A:C	0	91354993	C	A
9	chr9:91355824:T:C	0	91355824	C	T
9	chr9:91355976:C:T	0	91355976	T	C
9	chr9:91356241:C:T	0	91356241	T	C
9	chr9:91356639:A:G	0	91356639	G	A
9	chr9:91357715:C:T	0	91357715	T	C
9	chr9:91357813:G:A	0	91357813	A	G
9	chr9:91359590:G:A	0	91359590	A	G
9	chr9:91359671:T:C	0	91359671	C	T
9	chr9:91360147:A:G	0	91360147	G	A
9	chr9:91360793:A:G	0	91360793	G	A
9	chr9:91362132:T:C	0	91362132	C	T
9	chr9:91364091:C:T	0	91364091	T	C
9	chr9:91365035:C:T	0	91365035	T	C
9	chr9:91366855:T:C	0	91366855	C	T
9	chr9:91368081:G:T	0	91368081	T	G
9	chr9:91368298:A:G	0	91368298	G	A
9	chr9:91369493:T:G	0	91369493	G	T
9	chr9:91370999:G:T	0	91370999	T	G
9	chr9:91371587:A:C	0	91371587	C	A
9	chr9:91372417:A:G	0	91372417	G	A
9	chr9:91372634:A:G	0	91372634	G	A
9	chr9:91372755:C:G	0	91372755	G	C
9	chr9:91373166:G:A	0	91373166	A	G
9	chr9:91373563:A:C	0	91373563	C	A
9	chr9:91374820:C:T	0	91374820	T	C
9	chr9:91374894:G:A	0	91374894	A	G
9	chr9:91375431:T:G	0	91375431	G	T
9	chr9:91376539:C:T	0	91376539	T	C
9	chr9:91376674:A:G	0	91376674	G	A
9	chr9:91377139:T:C	0	91377139	C	T
9	chr9:91377661:G:A	0	91377661	A	G
9	chr9:91378120:A:G	0	91378120	G	A
9	chr9:91378389:T:C	0	91378389	C	T
9	chr9:91379178:C:T	0	91379178	T	C
9	chr9:91379496:G:C	0	91379496	C	G
9	chr9:91379636:A:C	0	91379636	C	A
9	chr9:91379930:T:TA	0	91379930	TA	T
9	chr9:91380097:C:T	0	91380097	T	C
9	chr9:91381559:T:C	0	91381559	C	T
9	chr9:91381930:T:A	0	91381930	A	T
9	chr9:91384061:C:A	0	91384061	A	C
9	chr9:91384658:G:A	0	91384658	A	G
9	chr9:91385538:G:A	0	91385538	A	G
9	chr9:91385632:A:G	0	91385632	G	A
9	chr9:91386302:G:A	0	91386302	A	G
9	chr9:91386730:TGG:T	0	91386730	T	TGG
9	chr9:91386732:G:GATTT	0	91386732	GATTT	G
9	chr9:91387254:C:T	0	91387254	T	C
9	chr9:91387385:C:T	0	91387385	T	C
9	chr9:91387768:A:T	0	91387768	T	A
9	chr9:91388018:A:G	0	91388018	G	A
9	chr9:91388079:A:G	0	91388079	G	A
9	chr9:91388883:T:C	0	91388883	C	T
9	chr9:91389032:C:T	0	91389032	T	C
9	chr9:91389622:A:T	0	91389622	T	A
9	chr9:91389672:T:A	0	91389672	A	T
9	chr9:91390003:C:T	0	91390003	T	C
9	chr9:91390265:A:G	0	91390265	G	A
9	chr9:91390715:G:A	0	91390715	A	G
9	chr9:91391074:T:C	0	91391074	C	T
9	chr9:91391221:C:T	0	91391221	T	C
9	chr9:91391326:A:G	0	91391326	G	A
9	chr9:91392000:A:C	0	91392000	C	A
9	chr9:91392245:T:C	0	91392245	C	T
9	chr9:91392545:C:T	0	91392545	T	C
9	chr9:91392945:TA:T	0	91392945	T	TA
9	chr9:91392948:T:TACTCA	0	91392948	TACTCA	T
9	chr9:91393102:C:T	0	91393102	T	C
9	chr9:91395564:A:G	0	91395564	G	A
9	chr9:91396096:A:C	0	91396096	C	A
9	chr9:91397082:A:G	0	91397082	G	A
9	chr9:91399799:A:G	0	91399799	G	A
9	chr9:91400377:AG:A	0	91400377	A	AG
9	chr9:91400473:C:T	0	91400473	T	C
9	chr9:91400820:T:A	0	91400820	A	T
9	chr9:91401072:C:T	0	91401072	T	C
9	chr9:91402091:C:A	0	91402091	A	C
9	chr9:91402246:G:C	0	91402246	C	G
9	chr9:91402357:A:G	0	91402357	G	A
9	chr9:91402628:C:T	0	91402628	T	C
9	chr9:91402805:T:C	0	91402805	C	T
9	chr9:91403190:C:T	0	91403190	T	C
9	chr9:91403369:A:G	0	91403369	G	A
9	chr9:91403607:G:T	0	91403607	T	G
9	chr9:91403739:T:C	0	91403739	C	T
9	chr9:91403787:A:G	0	91403787	G	A
9	chr9:91404053:G:C	0	91404053	C	G
9	chr9:91404579:A:G	0	91404579	G	A
9	chr9:91404921:C:T	0	91404921	T	C
9	chr9:91406198:A:G	0	91406198	G	A
9	chr9:91406862:CT:C	0	91406862	C	CT
9	chr9:91406873:A:G	0	91406873	G	A
9	chr9:91408229:A:G	0	91408229	G	A
9	chr9:91408589:G:A	0	91408589	A	G
9	chr9:91408821:ATAAAG:A	0	91408821	A	ATAAAG
9	chr9:91410693:C:T	0	91410693	T	C
9	chr9:91411841:A:G	0	91411841	G	A
9	chr9:91412843:A:G	0	91412843	G	A
9	chr9:91413342:A:G	0	91413342	G	A
9	chr9:91413979:G:A	0	91413979	A	G
9	chr9:91415358:T:C	0	91415358	C	T
9	chr9:91416089:T:C	0	91416089	C	T
9	chr9:91416161:T:C	0	91416161	C	T
9	chr9:91416705:C:T	0	91416705	T	C
9	chr9:91417236:ACT:A	0	91417236	A	ACT
9	chr9:91417696:G:A	0	91417696	A	G
9	chr9:91417959:G:A	0	91417959	A	G
9	chr9:91417998:GACA:G	0	91417998	G	GACA
9	chr9:91418017:A:G	0	91418017	G	A
9	chr9:91418057:T:C	0	91418057	C	T
9	chr9:91418345:A:C	0	91418345	C	A
9	chr9:91419079:C:T	0	91419079	T	C
9	chr9:91419669:A:G	0	91419669	G	A
9	chr9:91420220:G:A	0	91420220	A	G
9	chr9:91420414:C:T	0	91420414	T	C
9	chr9:91421023:T:A	0	91421023	A	T
9	chr9:91421372:C:T	0	91421372	T	C
9	chr9:91422655:A:G	0	91422655	G	A
9	chr9:91422880:G:A	0	91422880	A	G
9	chr9:91424245:T:A	0	91424245	A	T
9	chr9:91424817:T:G	0	91424817	G	T
9	chr9:91424965:C:T	0	91424965	T	C
9	chr9:91424983:C:T	0	91424983	T	C
9	chr9:91425036:TG:T	0	91425036	T	TG
9	chr9:91425859:G:A	0	91425859	A	G
9	chr9:91426104:G:A	0	91426104	A	G
9	chr9:91426584:G:A	0	91426584	A	G
9	chr9:91426964:G:T	0	91426964	T	G
9	chr9:91427202:C:CCTGATTTT	0	91427202	CCTGATTTT	C
9	chr9:91427320:G:A	0	91427320	A	G
9	chr9:91427521:T:C	0	91427521	C	T
9	chr9:91427959:A:G	0	91427959	G	A
9	chr9:91428209:T:C	0	91428209	C	T
9	chr9:91428391:A:G	0	91428391	G	A
9	chr9:91428988:C:T	0	91428988	T	C
9	chr9:91429864:G:T	0	91429864	T	G
9	chr9:91430522:T:C	0	91430522	C	T
9	chr9:91431659:G:A	0	91431659	A	G
9	chr9:91432219:A:G	0	91432219	G	A
9	chr9:91432600:T:C	0	91432600	C	T
9	chr9:91432928:T:G	0	91432928	G	T
9	chr9:91433089:G:A	0	91433089	A	G
9	chr9:91433172:A:C	0	91433172	C	A
9	chr9:91434059:T:C	0	91434059	C	T
9	chr9:91434164:A:C	0	91434164	C	A
9	chr9:91434703:A:G	0	91434703	G	A
9	chr9:91435686:A:G	0	91435686	G	A
9	chr9:91435732:C:T	0	91435732	T	C
9	chr9:91435795:T:C	0	91435795	C	T
9	chr9:91435808:G:C	0	91435808	C	G
9	chr9:91435995:AC:A	0	91435995	A	AC
9	chr9:91436273:T:C	0	91436273	C	T
9	chr9:91436437:GC:G	0	91436437	G	GC
9	chr9:91436444:GGCGGGC:G	0	91436444	G	GGCGGGC
9	chr9:91436450:C:CAA	0	91436450	CAA	C
9	chr9:91437203:A:G	0	91437203	G	A
9	chr9:91437277:T:C	0	91437277	C	T
9	chr9:91437278:G:A	0	91437278	A	G
9	chr9:91437720:A:T	0	91437720	T	A
9	chr9:91437817:G:A	0	91437817	A	G
9	chr9:91437866:T:A	0	91437866	A	T
9	chr9:91437993:A:G	0	91437993	G	A
9	chr9:91438601:C:A	0	91438601	A	C
9	chr9:91438611:C:A	0	91438611	A	C
9	chr9:91439059:T:C	0	91439059	C	T
9	chr9:91439393:TCTAA:T	0	91439393	T	TCTAA
9	chr9:91439484:C:CTGATT	0	91439484	CTGATT	C
9	chr9:91439570:T:A	0	91439570	A	T
9	chr9:91439833:T:C	0	91439833	C	T
9	chr9:91440762:A:G	0	91440762	G	A
9	chr9:91440768:TGCTTAGGA:T	0	91440768	T	TGCTTAGGA
9	chr9:91440800:T:C	0	91440800	C	T
9	chr9:91441778:C:T	0	91441778	T	C
9	chr9:91442326:C:T	0	91442326	T	C
9	chr9:91443093:A:G	0	91443093	G	A
9	chr9:91443617:C:T	0	91443617	T	C
9	chr9:91443791:G:A	0	91443791	A	G
9	chr9:91444029:T:TC	0	91444029	TC	T
9	chr9:91444040:T:C	0	91444040	C	T
9	chr9:91444056:G:A	0	91444056	A	G
9	chr9:91444328:C:T	0	91444328	T	C
9	chr9:91444760:A:G	0	91444760	G	A
9	chr9:91445421:T:C	0	91445421	C	T
9	chr9:91445976:AAC:A	0	91445976	A	AAC
9	chr9:91446232:T:C	0	91446232	C	T
9	chr9:91446470:A:C	0	91446470	C	A
9	chr9:91446491:T:C	0	91446491	C	T
9	chr9:91446835:A:G	0	91446835	G	A
9	chr9:91447173:A:G	0	91447173	G	A
9	chr9:91447764:C:T	0	91447764	T	C
9	chr9:91447930:C:T	0	91447930	T	C
9	chr9:91448294:G:C	0	91448294	C	G
9	chr9:91449167:T:C	0	91449167	C	T
9	chr9:91449384:C:G	0	91449384	G	C
9	chr9:91449591:A:G	0	91449591	G	A
9	chr9:91450067:G:A	0	91450067	A	G
9	chr9:91450068:C:T	0	91450068	T	C
9	chr9:91450101:T:C	0	91450101	C	T
9	chr9:91450240:T:G	0	91450240	G	T
9	chr9:91450366:T:C	0	91450366	C	T
9	chr9:91450397:T:A	0	91450397	A	T
9	chr9:91450558:G:C	0	91450558	C	G
9	chr9:91450645:T:G	0	91450645	G	T
9	chr9:91450712:T:G	0	91450712	G	T
9	chr9:91451063:C:T	0	91451063	T	C
9	chr9:91451293:T:C	0	91451293	C	T
9	chr9:91451298:A:G	0	91451298	G	A
9	chr9:91451568:C:T	0	91451568	T	C
9	chr9:91451720:T:C	0	91451720	C	T
9	chr9:91451908:T:C	0	91451908	C	T
9	chr9:91451921:A:G	0	91451921	G	A
9	chr9:91452172:C:T	0	91452172	T	C
9	chr9:91452502:C:T	0	91452502	T	C
9	chr9:91452581:C:A	0	91452581	A	C
9	chr9:91452873:A:G	0	91452873	G	A
9	chr9:91453433:C:T	0	91453433	T	C
9	chr9:91453700:A:G	0	91453700	G	A
9	chr9:91454103:G:A	0	91454103	A	G
9	chr9:91454631:A:C	0	91454631	C	A
9	chr9:91454660:C:T	0	91454660	T	C
9	chr9:91455019:T:C	0	91455019	C	T
9	chr9:91455220:A:G	0	91455220	G	A
9	chr9:91456176:G:C	0	91456176	C	G
9	chr9:91456663:G:A	0	91456663	A	G
9	chr9:91457142:A:G	0	91457142	G	A
9	chr9:91457924:A:C	0	91457924	C	A
9	chr9:91458114:A:C	0	91458114	C	A
9	chr9:91458506:T:C	0	91458506	C	T
9	chr9:91458822:G:C	0	91458822	C	G
9	chr9:91459040:G:A	0	91459040	A	G
9	chr9:91460081:CA:C	0	91460081	C	CA
9	chr9:91460639:G:A	0	91460639	A	G
9	chr9:91461082:G:C	0	91461082	C	G
9	chr9:91462202:TA:T	0	91462202	T	TA
9	chr9:91462313:C:T	0	91462313	T	C
9	chr9:91462384:G:A	0	91462384	A	G
9	chr9:91462404:A:T	0	91462404	T	A
9	chr9:91463032:T:A	0	91463032	A	T
9	chr9:91463038:C:G	0	91463038	G	C
9	chr9:91463738:A:G	0	91463738	G	A
9	chr9:91463903:T:C	0	91463903	C	T
9	chr9:91464300:A:G	0	91464300	G	A
9	chr9:91464326:G:A	0	91464326	A	G
9	chr9:91464343:A:G	0	91464343	G	A
9	chr9:91464542:T:G	0	91464542	G	T
9	chr9:91464826:G:A	0	91464826	A	G
9	chr9:91464982:A:G	0	91464982	G	A
9	chr9:91465962:G:A	0	91465962	A	G
9	chr9:91466708:A:T	0	91466708	T	A
9	chr9:91467392:C:T	0	91467392	T	C
9	chr9:91467466:T:C	0	91467466	C	T
9	chr9:91467577:T:C	0	91467577	C	T
9	chr9:91467611:T:C	0	91467611	C	T
9	chr9:91468545:G:C	0	91468545	C	G
9	chr9:91468754:A:G	0	91468754	G	A
9	chr9:91468854:G:A	0	91468854	A	G
9	chr9:91468893:C:A	0	91468893	A	C
9	chr9:91469178:T:C	0	91469178	C	T
9	chr9:91469903:CT:C	0	91469903	C	CT
9	chr9:91471092:G:A	0	91471092	A	G
9	chr9:91471277:G:T	0	91471277	T	G
9	chr9:91471430:C:T	0	91471430	T	C
9	chr9:91471563:G:A	0	91471563	A	G
9	chr9:91471968:A:G	0	91471968	G	A
9	chr9:91472315:A:T	0	91472315	T	A
9	chr9:91473220:G:A	0	91473220	A	G
9	chr9:91473674:C:A	0	91473674	A	C
9	chr9:91473941:T:C	0	91473941	C	T
9	chr9:91474340:G:C	0	91474340	C	G
9	chr9:91474382:C:T	0	91474382	T	C
9	chr9:91474435:G:C	0	91474435	C	G
9	chr9:91474463:C:G	0	91474463	G	C
9	chr9:91474807:C:T	0	91474807	T	C
9	chr9:91475175:G:C	0	91475175	C	G
9	chr9:91475366:T:C	0	91475366	C	T
9	chr9:91475447:T:A	0	91475447	A	T
9	chr9:91476529:C:T	0	91476529	T	C
9	chr9:91476624:T:C	0	91476624	C	T
9	chr9:91476771:G:C	0	91476771	C	G
9	chr9:91476912:C:T	0	91476912	T	C
9	chr9:91478862:T:A	0	91478862	A	T
9	chr9:91479710:A:G	0	91479710	G	A
9	chr9:91479918:C:A	0	91479918	A	C
9	chr9:91480437:A:G	0	91480437	G	A
9	chr9:91480441:T:A	0	91480441	A	T
9	chr9:91481285:G:A	0	91481285	A	G
9	chr9:91481646:G:A	0	91481646	A	G
9	chr9:91482505:A:C	0	91482505	C	A
9	chr9:91482628:T:C	0	91482628	C	T
9	chr9:91482911:C:T	0	91482911	T	C
9	chr9:91482912:G:A	0	91482912	A	G
9	chr9:91483387:G:A	0	91483387	A	G
9	chr9:91483936:C:T	0	91483936	T	C
9	chr9:91484173:G:A	0	91484173	A	G
9	chr9:91484490:G:A	0	91484490	A	G
9	chr9:91484578:G:A	0	91484578	A	G
9	chr9:91484597:G:A	0	91484597	A	G
9	chr9:91485216:G:A	0	91485216	A	G
9	chr9:91485398:A:T	0	91485398	T	A
9	chr9:91486800:T:C	0	91486800	C	T
9	chr9:91486843:T:C	0	91486843	C	T
9	chr9:91487015:G:A	0	91487015	A	G
9	chr9:91487180:G:C	0	91487180	C	G
9	chr9:91487448:G:T	0	91487448	T	G
9	chr9:91487700:A:C	0	91487700	C	A
9	chr9:91488255:C:T	0	91488255	T	C
9	chr9:91488622:C:T	0	91488622	T	C
9	chr9:91488623:G:A	0	91488623	A	G
9	chr9:91489156:A:G	0	91489156	G	A
9	chr9:91489372:T:C	0	91489372	C	T
9	chr9:91489937:C:G	0	91489937	G	C
9	chr9:91490120:C:T	0	91490120	T	C
9	chr9:91490682:A:G	0	91490682	G	A
9	chr9:91491054:C:T	0	91491054	T	C
9	chr9:91491321:T:C	0	91491321	C	T
9	chr9:91491383:T:A	0	91491383	A	T
9	chr9:91491592:A:C	0	91491592	C	A
9	chr9:91492250:A:G	0	91492250	G	A
9	chr9:91492550:T:C	0	91492550	C	T
9	chr9:91493117:G:A	0	91493117	A	G
9	chr9:91494083:G:A	0	91494083	A	G
9	chr9:91494477:A:G	0	91494477	G	A
9	chr9:91496554:A:C	0	91496554	C	A
9	chr9:91498094:G:A	0	91498094	A	G
9	chr9:91498324:G:A	0	91498324	A	G
9	chr9:91498359:T:C	0	91498359	C	T
9	chr9:91501550:T:G	0	91501550	G	T
9	chr9:91502064:A:G	0	91502064	G	A
9	chr9:91502215:G:A	0	91502215	A	G
9	chr9:91502301:A:G	0	91502301	G	A
9	chr9:91502652:T:C	0	91502652	C	T
9	chr9:91503164:G:C	0	91503164	C	G
9	chr9:91503407:C:T	0	91503407	T	C
9	chr9:91503449:A:G	0	91503449	G	A
9	chr9:91504004:C:T	0	91504004	T	C
9	chr9:91504033:T:C	0	91504033	C	T
9	chr9:91504613:G:T	0	91504613	T	G
9	chr9:91504821:C:T	0	91504821	T	C
9	chr9:91504832:G:A	0	91504832	A	G
9	chr9:91504961:C:T	0	91504961	T	C
9	chr9:91505042:C:G	0	91505042	G	C
9	chr9:91505133:G:C	0	91505133	C	G
9	chr9:91505182:CACA:C	0	91505182	C	CACA
9	chr9:91505642:C:T	0	91505642	T	C
9	chr9:91506249:G:A	0	91506249	A	G
9	chr9:91506251:T:C	0	91506251	C	T
9	chr9:91506540:A:G	0	91506540	G	A
9	chr9:91506856:G:A	0	91506856	A	G
9	chr9:91507045:C:T	0	91507045	T	C
9	chr9:91507138:T:C	0	91507138	C	T
9	chr9:91507465:G:GT	0	91507465	GT	G
9	chr9:91508022:G:A	0	91508022	A	G
9	chr9:91508132:G:T	0	91508132	T	G
9	chr9:91508628:G:GGA	0	91508628	GGA	G
9	chr9:91509331:T:C	0	91509331	C	T
9	chr9:91509680:G:GC	0	91509680	GC	G
9	chr9:91510240:A:G	0	91510240	G	A
9	chr9:91510334:A:G	0	91510334	G	A
9	chr9:91510576:G:C	0	91510576	C	G
9	chr9:91510985:T:G	0	91510985	G	T
9	chr9:91511064:G:A	0	91511064	A	G
9	chr9:91511621:C:G	0	91511621	G	C
9	chr9:91511632:T:A	0	91511632	A	T
9	chr9:91511642:A:G	0	91511642	G	A
9	chr9:91511906:G:A	0	91511906	A	G
9	chr9:91512019:A:G	0	91512019	G	A
9	chr9:91513120:C:T	0	91513120	T	C
9	chr9:91513377:A:G	0	91513377	G	A
9	chr9:91513447:G:A	0	91513447	A	G
9	chr9:91513508:A:G	0	91513508	G	A
9	chr9:91513560:T:C	0	91513560	C	T
9	chr9:91514048:T:C	0	91514048	C	T
9	chr9:91514308:A:T	0	91514308	T	A
9	chr9:91515473:C:T	0	91515473	T	C
9	chr9:91515537:C:T	0	91515537	T	C
9	chr9:91515737:G:A	0	91515737	A	G
9	chr9:91516229:C:T	0	91516229	T	C
9	chr9:91517120:C:T	0	91517120	T	C
9	chr9:91517188:C:T	0	91517188	T	C
9	chr9:91517292:C:T	0	91517292	T	C
9	chr9:91517322:C:T	0	91517322	T	C
9	chr9:91517569:TTCTGTAAAATGGACCAATCAGCAC:T	0	91517569	T	TTCTGTAAAATGGACCAATCAGCAC
9	chr9:91518801:A:G	0	91518801	G	A
9	chr9:91518829:T:C	0	91518829	C	T
9	chr9:91519006:C:CT	0	91519006	CT	C
9	chr9:91519348:C:T	0	91519348	T	C
9	chr9:91519389:G:A	0	91519389	A	G
9	chr9:91519428:T:C	0	91519428	C	T
9	chr9:91519718:G:A	0	91519718	A	G
9	chr9:91520297:T:C	0	91520297	C	T
9	chr9:91520371:A:G	0	91520371	G	A
9	chr9:91521103:G:A	0	91521103	A	G
9	chr9:91521251:A:G	0	91521251	G	A
9	chr9:91522287:C:A	0	91522287	A	C
9	chr9:91522388:G:A	0	91522388	A	G
9	chr9:91522637:C:T	0	91522637	T	C
9	chr9:91524086:G:A	0	91524086	A	G
9	chr9:91525020:A:G	0	91525020	G	A
9	chr9:91525119:C:T	0	91525119	T	C
9	chr9:91525148:C:T	0	91525148	T	C
9	chr9:91525286:C:T	0	91525286	T	C
9	chr9:91525966:A:G	0	91525966	G	A
9	chr9:91526160:T:C	0	91526160	C	T
9	chr9:91526400:G:T	0	91526400	T	G
9	chr9:91526427:C:T	0	91526427	T	C
9	chr9:91526467:A:G	0	91526467	G	A
9	chr9:91526550:G:A	0	91526550	A	G
9	chr9:91526721:T:C	0	91526721	C	T
9	chr9:91527462:T:C	0	91527462	C	T
9	chr9:91527961:G:A	0	91527961	A	G
9	chr9:91528078:C:T	0	91528078	T	C
9	chr9:91528500:G:A	0	91528500	A	G
9	chr9:91528551:A:G	0	91528551	G	A
9	chr9:91529096:C:T	0	91529096	T	C
9	chr9:91529768:T:C	0	91529768	C	T
9	chr9:91530131:G:A	0	91530131	A	G
9	chr9:91530312:G:A	0	91530312	A	G
9	chr9:91530342:G:T	0	91530342	T	G
9	chr9:91530513:A:G	0	91530513	G	A
9	chr9:91530663:T:C	0	91530663	C	T
9	chr9:91530887:C:A	0	91530887	A	C
9	chr9:91531640:C:T	0	91531640	T	C
9	chr9:91531670:A:G	0	91531670	G	A
9	chr9:91531851:G:A	0	91531851	A	G
9	chr9:91532065:A:G	0	91532065	G	A
9	chr9:91532191:G:T	0	91532191	T	G
9	chr9:91532949:C:T	0	91532949	T	C
9	chr9:91533006:C:G	0	91533006	G	C
9	chr9:91533377:G:A	0	91533377	A	G
9	chr9:91533527:T:C	0	91533527	C	T
9	chr9:91534253:T:C	0	91534253	C	T
9	chr9:91535347:C:T	0	91535347	T	C
9	chr9:91535368:A:G	0	91535368	G	A
9	chr9:91535415:A:G	0	91535415	G	A
9	chr9:91535960:A:G	0	91535960	G	A
9	chr9:91536242:T:C	0	91536242	C	T
9	chr9:91537275:A:G	0	91537275	G	A
9	chr9:91537324:G:A	0	91537324	A	G
9	chr9:91538879:T:C	0	91538879	C	T
9	chr9:91539246:T:A	0	91539246	A	T
9	chr9:91539492:G:A	0	91539492	A	G
9	chr9:91539590:C:T	0	91539590	T	C
9	chr9:91540416:A:G	0	91540416	G	A
9	chr9:91540928:G:A	0	91540928	A	G
9	chr9:91540952:G:C	0	91540952	C	G
9	chr9:91541423:C:T	0	91541423	T	C
9	chr9:91542540:A:T	0	91542540	T	A
9	chr9:91543966:C:T	0	91543966	T	C
9	chr9:91544871:A:G	0	91544871	G	A
9	chr9:91545974:C:T	0	91545974	T	C
9	chr9:91546137:A:G	0	91546137	G	A
9	chr9:91546247:G:T	0	91546247	T	G
9	chr9:91548319:T:C	0	91548319	C	T
9	chr9:91548348:T:C	0	91548348	C	T
9	chr9:91548385:A:G	0	91548385	G	A
9	chr9:91548484:G:A	0	91548484	A	G
9	chr9:91548991:T:C	0	91548991	C	T
9	chr9:91550444:C:T	0	91550444	T	C
9	chr9:91550461:T:A	0	91550461	A	T
9	chr9:91551267:C:T	0	91551267	T	C
9	chr9:91551557:C:A	0	91551557	A	C
9	chr9:91551828:T:C	0	91551828	C	T
9	chr9:91553177:G:A	0	91553177	A	G
9	chr9:91554749:A:G	0	91554749	G	A
9	chr9:91554881:G:A	0	91554881	A	G
9	chr9:91555940:C:T	0	91555940	T	C
9	chr9:91556109:T:G	0	91556109	G	T
9	chr9:91557990:C:T	0	91557990	T	C
9	chr9:91558004:C:T	0	91558004	T	C
9	chr9:91558009:T:C	0	91558009	C	T
9	chr9:91558482:C:T	0	91558482	T	C
9	chr9:91558787:G:T	0	91558787	T	G
9	chr9:91559223:G:A	0	91559223	A	G
9	chr9:91560161:ATCCT:A	0	91560161	A	ATCCT
9	chr9:91560336:AT:A	0	91560336	A	AT
9	chr9:91561697:T:C	0	91561697	C	T
9	chr9:91561757:G:A	0	91561757	A	G
9	chr9:91561946:C:T	0	91561946	T	C
9	chr9:91562913:G:A	0	91562913	A	G
9	chr9:91563509:G:A	0	91563509	A	G
9	chr9:91563585:G:A	0	91563585	A	G
9	chr9:91563650:AAGAG:A	0	91563650	A	AAGAG
9	chr9:91563904:C:T	0	91563904	T	C
9	chr9:91564111:C:T	0	91564111	T	C
9	chr9:91564163:T:C	0	91564163	C	T
9	chr9:91564433:T:C	0	91564433	C	T
9	chr9:91564889:C:T	0	91564889	T	C
9	chr9:91565571:A:G	0	91565571	G	A
9	chr9:91565611:A:C	0	91565611	C	A
9	chr9:91566352:T:C	0	91566352	C	T
9	chr9:91566545:A:G	0	91566545	G	A
9	chr9:91566812:A:G	0	91566812	G	A
9	chr9:91567233:CT:C	0	91567233	C	CT
9	chr9:91567259:T:C	0	91567259	C	T
9	chr9:91567274:G:A	0	91567274	A	G
9	chr9:91567445:A:G	0	91567445	G	A
9	chr9:91567732:T:A	0	91567732	A	T
9	chr9:91568312:G:A	0	91568312	A	G
9	chr9:91568922:C:T	0	91568922	T	C
9	chr9:91569222:C:T	0	91569222	T	C
9	chr9:91569266:A:G	0	91569266	G	A
9	chr9:91571317:C:T	0	91571317	T	C
9	chr9:91571435:T:A	0	91571435	A	T
9	chr9:91571607:T:C	0	91571607	C	T
9	chr9:91573559:A:T	0	91573559	T	A
9	chr9:91573688:C:T	0	91573688	T	C
9	chr9:91574930:A:G	0	91574930	G	A
9	chr9:91575104:T:C	0	91575104	C	T
9	chr9:91575475:G:A	0	91575475	A	G
9	chr9:91575494:T:C	0	91575494	C	T
9	chr9:91576134:AG:A	0	91576134	A	AG
9	chr9:91576562:C:T	0	91576562	T	C
9	chr9:91576722:A:C	0	91576722	C	A
9	chr9:91577228:G:A	0	91577228	A	G
9	chr9:91578972:A:G	0	91578972	G	A
9	chr9:91579292:G:T	0	91579292	T	G
9	chr9:91579416:G:A	0	91579416	A	G
9	chr9:91579753:G:T	0	91579753	T	G
9	chr9:91579763:T:A	0	91579763	A	T
9	chr9:91579903:A:T	0	91579903	T	A
9	chr9:91580646:T:C	0	91580646	C	T
9	chr9:91580825:A:G	0	91580825	G	A
9	chr9:91580843:C:T	0	91580843	T	C
9	chr9:91581360:C:T	0	91581360	T	C
9	chr9:91582528:A:G	0	91582528	G	A
9	chr9:91582680:C:G	0	91582680	G	C
9	chr9:91582809:C:T	0	91582809	T	C
9	chr9:91582869:C:T	0	91582869	T	C
9	chr9:91583507:G:A	0	91583507	A	G
9	chr9:91584522:A:C	0	91584522	C	A
9	chr9:91584627:A:G	0	91584627	G	A
9	chr9:91584997:T:C	0	91584997	C	T
9	chr9:91585199:T:C	0	91585199	C	T
9	chr9:91585612:T:C	0	91585612	C	T
9	chr9:91586304:T:C	0	91586304	C	T
9	chr9:91586405:C:T	0	91586405	T	C
9	chr9:91586539:T:C	0	91586539	C	T
9	chr9:91586779:G:A	0	91586779	A	G
9	chr9:91587539:T:C	0	91587539	C	T
9	chr9:91587758:C:T	0	91587758	T	C
9	chr9:91588088:C:A	0	91588088	A	C
9	chr9:91589037:A:G	0	91589037	G	A
9	chr9:91589084:T:C	0	91589084	C	T
9	chr9:91589128:G:A	0	91589128	A	G
9	chr9:91589176:C:G	0	91589176	G	C
9	chr9:91590055:C:T	0	91590055	T	C
9	chr9:91590083:T:C	0	91590083	C	T
9	chr9:91590084:C:A	0	91590084	A	C
9	chr9:91590379:G:A	0	91590379	A	G
9	chr9:91590744:A:G	0	91590744	G	A
9	chr9:91591367:G:A	0	91591367	A	G
9	chr9:91592880:T:C	0	91592880	C	T
9	chr9:91593324:G:C	0	91593324	C	G
9	chr9:91593455:C:T	0	91593455	T	C
9	chr9:91593908:G:A	0	91593908	A	G
9	chr9:91594225:G:T	0	91594225	T	G
9	chr9:91594586:G:A	0	91594586	A	G
9	chr9:91595781:C:T	0	91595781	T	C
9	chr9:91596178:C:G	0	91596178	G	C
9	chr9:91597526:G:C	0	91597526	C	G
9	chr9:91597867:A:C	0	91597867	C	A
9	chr9:91597915:C:G	0	91597915	G	C
9	chr9:91598070:TC:T	0	91598070	T	TC
9	chr9:91598434:T:C	0	91598434	C	T
9	chr9:91598445:A:G	0	91598445	G	A
9	chr9:91598500:G:A	0	91598500	A	G
9	chr9:91598938:C:T	0	91598938	T	C
9	chr9:91599445:A:G	0	91599445	G	A
9	chr9:91599880:GCTTTA:G	0	91599880	G	GCTTTA
9	chr9:91601918:C:T	0	91601918	T	C
9	chr9:91601978:C:A	0	91601978	A	C
9	chr9:91602128:T:C	0	91602128	C	T
9	chr9:91603367:C:T	0	91603367	T	C
9	chr9:91603579:T:C	0	91603579	C	T
9	chr9:91604143:G:T	0	91604143	T	G
9	chr9:91604193:C:A	0	91604193	A	C
9	chr9:91604306:A:C	0	91604306	C	A
9	chr9:91604543:G:A	0	91604543	A	G
9	chr9:91604685:A:C	0	91604685	C	A
9	chr9:91604694:T:A	0	91604694	A	T
9	chr9:91605195:G:A	0	91605195	A	G
9	chr9:91605245:A:G	0	91605245	G	A
9	chr9:91605311:A:T	0	91605311	T	A
9	chr9:91606279:T:C	0	91606279	C	T
9	chr9:91606736:G:C	0	91606736	C	G
9	chr9:91606838:G:T	0	91606838	T	G
9	chr9:91607257:G:C	0	91607257	C	G
9	chr9:91607931:T:C	0	91607931	C	T
9	chr9:91607954:CATT:C	0	91607954	C	CATT
9	chr9:91608713:A:G	0	91608713	G	A
9	chr9:91608755:A:G	0	91608755	G	A
9	chr9:91608783:A:T	0	91608783	T	A
9	chr9:91609068:C:T	0	91609068	T	C
9	chr9:91609310:C:T	0	91609310	T	C
9	chr9:91609765:C:T	0	91609765	T	C
9	chr9:91609924:TATAA:T	0	91609924	T	TATAA
9	chr9:91610173:G:A	0	91610173	A	G
9	chr9:91610266:A:C	0	91610266	C	A
9	chr9:91610544:A:G	0	91610544	G	A
9	chr9:91610742:A:G	0	91610742	G	A
9	chr9:91610837:ATTTG:A	0	91610837	A	ATTTG
9	chr9:91611524:G:A	0	91611524	A	G
9	chr9:91611591:CTTG:C	0	91611591	C	CTTG
9	chr9:91613607:G:A	0	91613607	A	G
9	chr9:91613829:A:G	0	91613829	G	A
9	chr9:91614537:T:C	0	91614537	C	T
9	chr9:91614626:T:A	0	91614626	A	T
9	chr9:91615455:C:T	0	91615455	T	C
9	chr9:91615742:G:A	0	91615742	A	G
9	chr9:91615838:T:C	0	91615838	C	T
9	chr9:91615971:G:A	0	91615971	A	G
9	chr9:91616380:G:A	0	91616380	A	G
9	chr9:91616503:A:G	0	91616503	G	A
9	chr9:91616763:A:G	0	91616763	G	A
9	chr9:91617177:T:G	0	91617177	G	T
9	chr9:91617207:C:T	0	91617207	T	C
9	chr9:91618789:G:A	0	91618789	A	G
9	chr9:91618838:T:G	0	91618838	G	T
9	chr9:91618855:C:T	0	91618855	T	C
9	chr9:91619045:T:C	0	91619045	C	T
9	chr9:91619229:A:G	0	91619229	G	A
9	chr9:91619707:T:A	0	91619707	A	T
9	chr9:91619835:C:T	0	91619835	T	C
9	chr9:91620182:A:G	0	91620182	G	A
9	chr9:91620219:C:A	0	91620219	A	C
9	chr9:91621404:T:C	0	91621404	C	T
9	chr9:91621945:C:G	0	91621945	G	C
9	chr9:91622053:A:C	0	91622053	C	A
9	chr9:91622515:T:C	0	91622515	C	T
9	chr9:91623240:T:G	0	91623240	G	T
9	chr9:91623792:A:G	0	91623792	G	A
9	chr9:91624142:C:T	0	91624142	T	C
9	chr9:91624232:T:C	0	91624232	C	T
9	chr9:91624653:A:T	0	91624653	T	A
9	chr9:91624731:C:T	0	91624731	T	C
9	chr9:91625315:T:G	0	91625315	G	T
9	chr9:91625595:T:G	0	91625595	G	T
9	chr9:91626308:T:A	0	91626308	A	T
9	chr9:91626671:C:T	0	91626671	T	C
9	chr9:91627290:A:C	0	91627290	C	A
9	chr9:91627447:A:T	0	91627447	T	A
9	chr9:91628463:G:A	0	91628463	A	G
9	chr9:91628699:G:A	0	91628699	A	G
9	chr9:91628848:T:C	0	91628848	C	T
9	chr9:91628981:T:C	0	91628981	C	T
9	chr9:91629115:C:A	0	91629115	A	C
9	chr9:91629464:A:G	0	91629464	G	A
9	chr9:91630586:T:A	0	91630586	A	T
9	chr9:91630707:T:C	0	91630707	C	T
9	chr9:91630721:A:G	0	91630721	G	A
9	chr9:91631014:C:A	0	91631014	A	C
9	chr9:91631184:TA:T	0	91631184	T	TA
9	chr9:91631300:T:C	0	91631300	C	T
9	chr9:91631689:G:A	0	91631689	A	G
9	chr9:91631722:G:A	0	91631722	A	G
9	chr9:91631873:G:T	0	91631873	T	G
9	chr9:91632275:G:A	0	91632275	A	G
9	chr9:91632358:C:T	0	91632358	T	C
9	chr9:91632563:T:C	0	91632563	C	T
9	chr9:91633240:C:T	0	91633240	T	C
9	chr9:91633321:A:G	0	91633321	G	A
9	chr9:91633436:G:A	0	91633436	A	G
9	chr9:91633461:G:A	0	91633461	A	G
9	chr9:91633777:G:A	0	91633777	A	G
9	chr9:91633842:A:T	0	91633842	T	A
9	chr9:91633856:T:C	0	91633856	C	T
9	chr9:91634084:A:C	0	91634084	C	A
9	chr9:91634202:G:A	0	91634202	A	G
9	chr9:91634279:C:A	0	91634279	A	C
9	chr9:91634394:A:G	0	91634394	G	A
9	chr9:91634652:A:G	0	91634652	G	A
9	chr9:91634699:G:A	0	91634699	A	G
9	chr9:91635221:G:A	0	91635221	A	G
9	chr9:91635296:G:A	0	91635296	A	G
9	chr9:91635797:A:G	0	91635797	G	A
9	chr9:91635883:A:G	0	91635883	G	A
9	chr9:91636107:T:A	0	91636107	A	T
9	chr9:91636299:T:C	0	91636299	C	T
9	chr9:91636839:G:C	0	91636839	C	G
9	chr9:91636962:C:T	0	91636962	T	C
9	chr9:91638824:G:A	0	91638824	A	G
9	chr9:91639120:T:C	0	91639120	C	T
9	chr9:91639129:A:G	0	91639129	G	A
9	chr9:91639537:A:C	0	91639537	C	A
9	chr9:91640210:G:A	0	91640210	A	G
9	chr9:91640641:G:A	0	91640641	A	G
9	chr9:91641065:C:G	0	91641065	G	C
9	chr9:91641347:C:T	0	91641347	T	C
9	chr9:91642398:G:A	0	91642398	A	G
9	chr9:91642613:C:T	0	91642613	T	C
9	chr9:91642749:G:A	0	91642749	A	G
9	chr9:91642869:G:A	0	91642869	A	G
9	chr9:91643205:G:A	0	91643205	A	G
9	chr9:91643277:G:A	0	91643277	A	G
9	chr9:91643278:C:T	0	91643278	T	C
9	chr9:91643570:T:G	0	91643570	G	T
9	chr9:91643622:C:T	0	91643622	T	C
9	chr9:91643752:G:A	0	91643752	A	G
9	chr9:91643802:C:T	0	91643802	T	C
9	chr9:91644304:C:T	0	91644304	T	C
9	chr9:91644324:T:C	0	91644324	C	T
9	chr9:91645459:C:T	0	91645459	T	C
9	chr9:91645557:G:A	0	91645557	A	G
9	chr9:91645649:C:T	0	91645649	T	C
9	chr9:91645835:A:C	0	91645835	C	A
9	chr9:91645898:A:G	0	91645898	G	A
9	chr9:91646501:T:G	0	91646501	G	T
9	chr9:91646741:G:A	0	91646741	A	G
9	chr9:91646949:A:G	0	91646949	G	A
9	chr9:91647395:C:A	0	91647395	A	C
9	chr9:91647428:A:C	0	91647428	C	A
9	chr9:91647663:A:G	0	91647663	G	A
9	chr9:91647852:A:G	0	91647852	G	A
9	chr9:91647860:C:A	0	91647860	A	C
9	chr9:91647894:G:A	0	91647894	A	G
9	chr9:91648125:AG:A	0	91648125	A	AG
9	chr9:91648170:T:A	0	91648170	A	T
9	chr9:91648171:C:G	0	91648171	G	C
9	chr9:91648175:C:A	0	91648175	A	C
9	chr9:91648275:G:A	0	91648275	A	G
9	chr9:91648573:A:G	0	91648573	G	A
9	chr9:91648745:A:G	0	91648745	G	A
9	chr9:91648842:A:G	0	91648842	G	A
9	chr9:91648861:G:A	0	91648861	A	G
9	chr9:91649075:A:C	0	91649075	C	A
9	chr9:91649114:T:A	0	91649114	A	T
9	chr9:91649520:A:C	0	91649520	C	A
9	chr9:91649624:C:T	0	91649624	T	C
9	chr9:91649646:G:A	0	91649646	A	G
9	chr9:91649922:C:G	0	91649922	G	C
9	chr9:91650040:C:T	0	91650040	T	C
9	chr9:91650124:G:A	0	91650124	A	G
9	chr9:91650258:C:A	0	91650258	A	C
9	chr9:91650263:A:G	0	91650263	G	A
9	chr9:91650484:A:G	0	91650484	G	A
9	chr9:91651121:T:A	0	91651121	A	T
9	chr9:91651193:C:T	0	91651193	T	C
9	chr9:91651292:T:C	0	91651292	C	T
9	chr9:91651305:T:C	0	91651305	C	T
9	chr9:91651500:A:G	0	91651500	G	A
9	chr9:91651540:A:G	0	91651540	G	A
9	chr9:91651661:G:A	0	91651661	A	G
9	chr9:91651861:A:T	0	91651861	T	A
9	chr9:91651907:A:G	0	91651907	G	A
9	chr9:91652175:A:G	0	91652175	G	A
9	chr9:91652502:G:A	0	91652502	A	G
9	chr9:91653688:T:C	0	91653688	C	T
9	chr9:91653905:G:A	0	91653905	A	G
9	chr9:91655451:A:G	0	91655451	G	A
9	chr9:91655475:G:C	0	91655475	C	G
9	chr9:91656103:A:G	0	91656103	G	A
9	chr9:91656607:A:G	0	91656607	G	A
9	chr9:91657259:G:A	0	91657259	A	G
9	chr9:91657319:T:C	0	91657319	C	T
9	chr9:91657430:T:C	0	91657430	C	T
9	chr9:91657858:T:C	0	91657858	C	T
9	chr9:91658551:C:T	0	91658551	T	C
9	chr9:91658906:C:T	0	91658906	T	C
9	chr9:91659728:A:G	0	91659728	G	A
9	chr9:91661252:CTT:C	0	91661252	C	CTT
9	chr9:91661307:A:G	0	91661307	G	A
9	chr9:91661746:G:A	0	91661746	A	G
9	chr9:91662586:C:G	0	91662586	G	C
9	chr9:91663188:C:T	0	91663188	T	C
9	chr9:91663430:A:G	0	91663430	G	A
9	chr9:91663599:T:C	0	91663599	C	T
9	chr9:91665538:C:T	0	91665538	T	C
9	chr9:91665747:T:C	0	91665747	C	T
9	chr9:91665826:C:T	0	91665826	T	C
9	chr9:91665867:T:G	0	91665867	G	T
9	chr9:91666159:C:T	0	91666159	T	C
9	chr9:91666342:C:T	0	91666342	T	C
9	chr9:91666628:G:A	0	91666628	A	G
9	chr9:91666789:T:A	0	91666789	A	T
9	chr9:91666858:AT:A	0	91666858	A	AT
9	chr9:91667226:T:C	0	91667226	C	T
9	chr9:91667568:T:C	0	91667568	C	T
9	chr9:91667801:T:C	0	91667801	C	T
9	chr9:91668111:T:C	0	91668111	C	T
9	chr9:91668171:T:A	0	91668171	A	T
9	chr9:91668579:C:T	0	91668579	T	C
9	chr9:91668844:G:A	0	91668844	A	G
9	chr9:91669092:T:G	0	91669092	G	T
9	chr9:91670414:G:T	0	91670414	T	G
9	chr9:91670547:C:A	0	91670547	A	C
9	chr9:91670918:T:C	0	91670918	C	T
9	chr9:91670944:A:G	0	91670944	G	A
9	chr9:91671332:G:T	0	91671332	T	G
9	chr9:91671396:C:T	0	91671396	T	C
9	chr9:91671441:CTTCT:C	0	91671441	C	CTTCT
9	chr9:91671542:A:C	0	91671542	C	A
9	chr9:91672622:G:A	0	91672622	A	G
9	chr9:91673173:C:T	0	91673173	T	C
9	chr9:91673349:G:T	0	91673349	T	G
9	chr9:91674710:T:C	0	91674710	C	T
9	chr9:91674801:T:C	0	91674801	C	T
9	chr9:91674939:G:A	0	91674939	A	G
9	chr9:91674969:C:T	0	91674969	T	C
9	chr9:91675012:T:C	0	91675012	C	T
9	chr9:91675991:G:C	0	91675991	C	G
9	chr9:91676005:C:T	0	91676005	T	C
9	chr9:91677958:T:C	0	91677958	C	T
9	chr9:91679463:A:G	0	91679463	G	A
9	chr9:91680318:G:C	0	91680318	C	G
9	chr9:91682019:G:A	0	91682019	A	G
9	chr9:91682051:T:C	0	91682051	C	T
9	chr9:91682548:C:T	0	91682548	T	C
9	chr9:91682828:T:C	0	91682828	C	T
9	chr9:91683527:A:G	0	91683527	G	A
9	chr9:91683661:G:A	0	91683661	A	G
9	chr9:91683939:T:G	0	91683939	G	T
9	chr9:91684047:C:T	0	91684047	T	C
9	chr9:91684253:C:T	0	91684253	T	C
9	chr9:91685311:G:A	0	91685311	A	G
9	chr9:91685631:C:T	0	91685631	T	C
9	chr9:91686043:G:T	0	91686043	T	G
9	chr9:91686495:C:T	0	91686495	T	C
9	chr9:91687470:C:T	0	91687470	T	C
9	chr9:91687866:T:C	0	91687866	C	T
9	chr9:91687954:T:C	0	91687954	C	T
9	chr9:91688020:T:C	0	91688020	C	T
9	chr9:91688154:A:G	0	91688154	G	A
9	chr9:91688824:G:A	0	91688824	A	G
9	chr9:91689716:G:A	0	91689716	A	G
9	chr9:91691243:A:T	0	91691243	T	A
9	chr9:91691935:G:A	0	91691935	A	G
9	chr9:91692394:C:G	0	91692394	G	C
9	chr9:91692487:G:C	0	91692487	C	G
9	chr9:91692574:G:A	0	91692574	A	G
9	chr9:91692723:G:A	0	91692723	A	G
9	chr9:91692828:C:T	0	91692828	T	C
9	chr9:91692889:G:A	0	91692889	A	G
9	chr9:91693589:A:G	0	91693589	G	A
9	chr9:91694208:A:G	0	91694208	G	A
9	chr9:91694221:C:T	0	91694221	T	C
9	chr9:91694361:G:C	0	91694361	C	G
9	chr9:91696205:T:C	0	91696205	C	T
9	chr9:91696574:T:A	0	91696574	A	T
9	chr9:91697484:A:G	0	91697484	G	A
9	chr9:91698805:C:T	0	91698805	T	C
9	chr9:91700719:C:A	0	91700719	A	C
9	chr9:91701210:G:A	0	91701210	A	G
9	chr9:91701250:C:T	0	91701250	T	C
9	chr9:91701334:T:C	0	91701334	C	T
9	chr9:91703050:AC:A	0	91703050	A	AC
9	chr9:91704089:T:G	0	91704089	G	T
9	chr9:91707057:T:C	0	91707057	C	T
9	chr9:91707255:G:A	0	91707255	A	G
9	chr9:91707354:C:G	0	91707354	G	C
9	chr9:91707588:G:A	0	91707588	A	G
9	chr9:91707595:C:T	0	91707595	T	C
9	chr9:91707750:T:C	0	91707750	C	T
9	chr9:91708089:T:A	0	91708089	A	T
9	chr9:91708850:G:A	0	91708850	A	G
9	chr9:91709015:C:T	0	91709015	T	C
9	chr9:91709146:A:G	0	91709146	G	A
9	chr9:91709258:T:C	0	91709258	C	T
9	chr9:91709451:A:G	0	91709451	G	A
9	chr9:91709817:T:C	0	91709817	C	T
9	chr9:91710038:A:G	0	91710038	G	A
9	chr9:91712339:C:T	0	91712339	T	C
9	chr9:91713616:C:T	0	91713616	T	C
9	chr9:91714442:T:C	0	91714442	C	T
9	chr9:91716781:C:T	0	91716781	T	C
9	chr9:91717677:T:C	0	91717677	C	T
9	chr9:91717863:A:G	0	91717863	G	A
9	chr9:91718087:G:C	0	91718087	C	G
9	chr9:91718452:GTAGCTGCCATCCTGGGGGAGTTA:G	0	91718452	G	GTAGCTGCCATCCTGGGGGAGTTA
9	chr9:91719626:A:G	0	91719626	G	A
9	chr9:91719759:G:A	0	91719759	A	G
9	chr9:91719796:T:C	0	91719796	C	T
9	chr9:91720916:T:C	0	91720916	C	T
9	chr9:91721477:A:G	0	91721477	G	A
9	chr9:91721516:C:T	0	91721516	T	C
9	chr9:91721655:G:A	0	91721655	A	G
9	chr9:91721672:C:A	0	91721672	A	C
9	chr9:91722337:T:C	0	91722337	C	T
9	chr9:91722646:A:C	0	91722646	C	A
9	chr9:91723646:C:T	0	91723646	T	C
9	chr9:91724039:C:T	0	91724039	T	C
9	chr9:91724340:G:A	0	91724340	A	G
9	chr9:91724406:G:A	0	91724406	A	G
9	chr9:91725483:T:C	0	91725483	C	T
9	chr9:91726930:C:T	0	91726930	T	C
9	chr9:91727682:C:T	0	91727682	T	C
9	chr9:91727849:T:C	0	91727849	C	T
9	chr9:91728556:G:A	0	91728556	A	G
9	chr9:91730396:T:C	0	91730396	C	T
9	chr9:91731188:G:A	0	91731188	A	G
9	chr9:91731690:G:A	0	91731690	A	G
9	chr9:91732189:C:T	0	91732189	T	C
9	chr9:91732476:T:C	0	91732476	C	T
9	chr9:91733003:G:A	0	91733003	A	G
9	chr9:91733004:G:A	0	91733004	A	G
9	chr9:91733326:T:C	0	91733326	C	T
9	chr9:91733756:T:C	0	91733756	C	T
9	chr9:91734668:C:G	0	91734668	G	C
9	chr9:91734760:C:T	0	91734760	T	C
9	chr9:91735398:A:C	0	91735398	C	A
9	chr9:91736088:A:G	0	91736088	G	A
9	chr9:91736268:C:T	0	91736268	T	C
9	chr9:91737336:G:A	0	91737336	A	G
9	chr9:91737515:A:G	0	91737515	G	A
9	chr9:91737683:G:A	0	91737683	A	G
9	chr9:91738494:A:G	0	91738494	G	A
9	chr9:91739609:A:G	0	91739609	G	A
9	chr9:91741108:T:C	0	91741108	C	T
9	chr9:91742118:G:A	0	91742118	A	G
9	chr9:91742375:T:C	0	91742375	C	T
9	chr9:91742498:C:T	0	91742498	T	C
9	chr9:91742811:C:A	0	91742811	A	C
9	chr9:91742950:G:A	0	91742950	A	G
9	chr9:91743293:C:T	0	91743293	T	C
9	chr9:91743871:A:G	0	91743871	G	A
9	chr9:91744430:G:T	0	91744430	T	G
9	chr9:91744572:C:T	0	91744572	T	C
9	chr9:91744648:C:A	0	91744648	A	C
9	chr9:91744677:A:T	0	91744677	T	A
9	chr9:91745172:G:C	0	91745172	C	G
9	chr9:91745511:C:T	0	91745511	T	C
9	chr9:91745832:A:G	0	91745832	G	A
9	chr9:91745844:G:A	0	91745844	A	G
9	chr9:91746381:C:T	0	91746381	T	C
9	chr9:91746418:T:C	0	91746418	C	T
9	chr9:91746924:G:T	0	91746924	T	G
9	chr9:91747347:A:G	0	91747347	G	A
9	chr9:91747758:G:A	0	91747758	A	G
9	chr9:91747863:G:A	0	91747863	A	G
9	chr9:91748306:C:CT	0	91748306	CT	C
9	chr9:91748353:A:G	0	91748353	G	A
9	chr9:91748418:A:G	0	91748418	G	A
9	chr9:91749302:C:T	0	91749302	T	C
9	chr9:91749677:C:T	0	91749677	T	C
9	chr9:91752010:G:A	0	91752010	A	G
9	chr9:91752040:A:G	0	91752040	G	A
9	chr9:91752643:G:C	0	91752643	C	G
9	chr9:91753134:C:T	0	91753134	T	C
9	chr9:91753283:G:A	0	91753283	A	G
9	chr9:91753480:G:A	0	91753480	A	G
9	chr9:91754095:G:A	0	91754095	A	G
9	chr9:91754752:C:T	0	91754752	T	C
9	chr9:91756046:C:T	0	91756046	T	C
9	chr9:91756518:A:T	0	91756518	T	A
9	chr9:91756896:G:A	0	91756896	A	G
9	chr9:91757079:C:T	0	91757079	T	C
9	chr9:91757674:C:T	0	91757674	T	C
9	chr9:91758639:G:A	0	91758639	A	G
9	chr9:91758835:G:A	0	91758835	A	G
9	chr9:91759243:G:A	0	91759243	A	G
9	chr9:91760121:T:C	0	91760121	C	T
9	chr9:91760361:C:T	0	91760361	T	C
9	chr9:91760620:C:T	0	91760620	T	C
9	chr9:91761522:T:G	0	91761522	G	T
9	chr9:91761566:G:A	0	91761566	A	G
9	chr9:91762391:CAAT:C	0	91762391	C	CAAT
9	chr9:91762739:C:T	0	91762739	T	C
9	chr9:91762849:T:A	0	91762849	A	T
9	chr9:91762879:C:T	0	91762879	T	C
9	chr9:91763170:G:A	0	91763170	A	G
9	chr9:91763314:C:T	0	91763314	T	C
9	chr9:91763709:A:C	0	91763709	C	A
9	chr9:91763912:G:A	0	91763912	A	G
9	chr9:91764043:G:A	0	91764043	A	G
9	chr9:91764367:T:C	0	91764367	C	T
9	chr9:91765105:T:C	0	91765105	C	T
9	chr9:91765375:G:A	0	91765375	A	G
9	chr9:91765730:C:T	0	91765730	T	C
9	chr9:91766245:C:A	0	91766245	A	C
9	chr9:91766462:G:A	0	91766462	A	G
9	chr9:91767103:G:T	0	91767103	T	G
9	chr9:91767768:C:T	0	91767768	T	C
9	chr9:91768538:G:A	0	91768538	A	G
9	chr9:91768707:G:A	0	91768707	A	G
9	chr9:91769048:G:A	0	91769048	A	G
9	chr9:91769551:G:A	0	91769551	A	G
9	chr9:91770024:A:G	0	91770024	G	A
9	chr9:91770100:A:C	0	91770100	C	A
9	chr9:91770963:C:G	0	91770963	G	C
9	chr9:91772495:G:C	0	91772495	C	G
9	chr9:91772728:T:C	0	91772728	C	T
9	chr9:91773350:A:G	0	91773350	G	A
9	chr9:91773909:C:T	0	91773909	T	C
9	chr9:91775833:C:G	0	91775833	G	C
9	chr9:91776218:C:T	0	91776218	T	C
9	chr9:91776736:C:A	0	91776736	A	C
9	chr9:91776753:C:T	0	91776753	T	C
9	chr9:91777620:C:T	0	91777620	T	C
9	chr9:91777813:A:G	0	91777813	G	A
9	chr9:91778154:T:A	0	91778154	A	T
9	chr9:91778765:T:C	0	91778765	C	T
9	chr9:91778957:G:T	0	91778957	T	G
9	chr9:91779452:C:A	0	91779452	A	C
9	chr9:91779737:A:C	0	91779737	C	A
9	chr9:91779880:G:A	0	91779880	A	G
9	chr9:91779980:G:A	0	91779980	A	G
9	chr9:91780246:A:G	0	91780246	G	A
9	chr9:91780607:G:A	0	91780607	A	G
9	chr9:91781083:G:A	0	91781083	A	G
9	chr9:91781236:C:T	0	91781236	T	C
9	chr9:91782000:G:C	0	91782000	C	G
9	chr9:91783081:A:G	0	91783081	G	A
9	chr9:91783260:A:G	0	91783260	G	A
9	chr9:91784282:C:T	0	91784282	T	C
9	chr9:91784337:T:C	0	91784337	C	T
9	chr9:91784701:A:T	0	91784701	T	A
9	chr9:91784776:C:T	0	91784776	T	C
9	chr9:91785173:T:C	0	91785173	C	T
9	chr9:91786208:A:T	0	91786208	T	A
9	chr9:91786624:C:T	0	91786624	T	C
9	chr9:91787904:A:C	0	91787904	C	A
9	chr9:91787932:G:A	0	91787932	A	G
9	chr9:91788734:G:A	0	91788734	A	G
9	chr9:91789400:G:C	0	91789400	C	G
9	chr9:91790794:A:G	0	91790794	G	A
9	chr9:91790887:G:A	0	91790887	A	G
9	chr9:91792369:G:A	0	91792369	A	G
9	chr9:91792391:TC:T	0	91792391	T	TC
9	chr9:91792559:T:C	0	91792559	C	T
9	chr9:91793529:G:A	0	91793529	A	G
9	chr9:91794850:A:G	0	91794850	G	A
9	chr9:91795359:A:G	0	91795359	G	A
9	chr9:91795776:A:G	0	91795776	G	A
9	chr9:91795844:T:C	0	91795844	C	T
9	chr9:91796116:C:A	0	91796116	A	C
9	chr9:91798783:T:C	0	91798783	C	T
9	chr9:91799448:T:C	0	91799448	C	T
9	chr9:91800399:T:C	0	91800399	C	T
9	chr9:91800892:C:A	0	91800892	A	C
9	chr9:91801195:C:T	0	91801195	T	C
9	chr9:91801228:T:C	0	91801228	C	T
9	chr9:91802222:C:T	0	91802222	T	C
9	chr9:91803007:C:T	0	91803007	T	C
9	chr9:91803582:CAGA:C	0	91803582	C	CAGA
9	chr9:91804361:C:T	0	91804361	T	C
9	chr9:91804419:G:A	0	91804419	A	G
9	chr9:91804610:A:G	0	91804610	G	A
9	chr9:91805255:G:A	0	91805255	A	G
9	chr9:91805553:A:G	0	91805553	G	A
9	chr9:91805695:G:A	0	91805695	A	G
9	chr9:91806166:A:G	0	91806166	G	A
9	chr9:91807474:A:G	0	91807474	G	A
9	chr9:91807843:T:C	0	91807843	C	T
9	chr9:91808154:T:C	0	91808154	C	T
9	chr9:91808301:A:G	0	91808301	G	A
9	chr9:91808734:G:A	0	91808734	A	G
9	chr9:91808919:C:A	0	91808919	A	C
9	chr9:91808951:T:C	0	91808951	C	T
9	chr9:91809958:C:T	0	91809958	T	C
9	chr9:91810030:G:A	0	91810030	A	G
9	chr9:91810440:G:A	0	91810440	A	G
9	chr9:91811471:A:G	0	91811471	G	A
9	chr9:91811637:T:C	0	91811637	C	T
9	chr9:91812131:T:C	0	91812131	C	T
9	chr9:91812893:C:G	0	91812893	G	C
9	chr9:91813118:A:C	0	91813118	C	A
9	chr9:91814220:G:A	0	91814220	A	G
9	chr9:91814354:G:A	0	91814354	A	G
9	chr9:91816213:T:C	0	91816213	C	T
9	chr9:91818057:C:T	0	91818057	T	C
9	chr9:91818976:T:C	0	91818976	C	T
9	chr9:91820175:T:C	0	91820175	C	T
9	chr9:91820287:G:A	0	91820287	A	G
9	chr9:91820687:C:T	0	91820687	T	C
9	chr9:91821991:T:C	0	91821991	C	T
9	chr9:91822083:C:T	0	91822083	T	C
9	chr9:91823384:G:A	0	91823384	A	G
9	chr9:91823974:A:G	0	91823974	G	A
9	chr9:91824274:C:T	0	91824274	T	C
9	chr9:91826343:C:T	0	91826343	T	C
9	chr9:91826827:T:G	0	91826827	G	T
9	chr9:91826853:A:G	0	91826853	G	A
9	chr9:91826881:A:C	0	91826881	C	A
9	chr9:91827917:T:C	0	91827917	C	T
9	chr9:91828082:A:G	0	91828082	G	A
9	chr9:91829507:G:A	0	91829507	A	G
9	chr9:91830693:A:AG	0	91830693	AG	A
9	chr9:91831643:C:T	0	91831643	T	C
9	chr9:91832093:T:C	0	91832093	C	T
9	chr9:91832223:C:T	0	91832223	T	C
9	chr9:91832449:T:C	0	91832449	C	T
9	chr9:91833073:A:C	0	91833073	C	A
9	chr9:91833212:A:G	0	91833212	G	A
9	chr9:91833686:A:T	0	91833686	T	A
9	chr9:91834168:G:A	0	91834168	A	G
9	chr9:91834499:T:C	0	91834499	C	T
9	chr9:91834823:G:A	0	91834823	A	G
9	chr9:91835364:G:A	0	91835364	A	G
9	chr9:91835530:G:A	0	91835530	A	G
9	chr9:91836911:C:G	0	91836911	G	C
9	chr9:91836981:C:T	0	91836981	T	C
9	chr9:91837685:T:C	0	91837685	C	T
9	chr9:91837820:T:C	0	91837820	C	T
9	chr9:91837925:G:A	0	91837925	A	G
9	chr9:91838061:T:C	0	91838061	C	T
9	chr9:91838246:A:G	0	91838246	G	A
9	chr9:91838628:A:G	0	91838628	G	A
9	chr9:91838712:GA:G	0	91838712	G	GA
9	chr9:91838811:A:G	0	91838811	G	A
9	chr9:91838951:T:C	0	91838951	C	T
9	chr9:91839190:C:T	0	91839190	T	C
9	chr9:91839467:A:T	0	91839467	T	A
9	chr9:91840935:T:C	0	91840935	C	T
9	chr9:91841426:A:T	0	91841426	T	A
9	chr9:91841688:C:T	0	91841688	T	C
9	chr9:91842192:C:T	0	91842192	T	C
9	chr9:91842193:T:C	0	91842193	C	T
9	chr9:91843263:G:A	0	91843263	A	G
9	chr9:91843626:A:G	0	91843626	G	A
9	chr9:91843833:T:C	0	91843833	C	T
9	chr9:91843930:T:C	0	91843930	C	T
9	chr9:91844872:G:A	0	91844872	A	G
9	chr9:91845012:G:A	0	91845012	A	G
9	chr9:91845051:G:A	0	91845051	A	G
9	chr9:91845059:T:C	0	91845059	C	T
9	chr9:91845703:G:A	0	91845703	A	G
9	chr9:91845781:C:T	0	91845781	T	C
9	chr9:91846305:A:C	0	91846305	C	A
9	chr9:91846532:G:A	0	91846532	A	G
9	chr9:91846561:A:C	0	91846561	C	A
9	chr9:91846748:G:A	0	91846748	A	G
9	chr9:91847194:A:G	0	91847194	G	A
9	chr9:91847602:G:A	0	91847602	A	G
9	chr9:91848415:G:A	0	91848415	A	G
9	chr9:91848699:G:A	0	91848699	A	G
9	chr9:91848917:A:G	0	91848917	G	A
9	chr9:91849108:C:A	0	91849108	A	C
9	chr9:91849272:T:C	0	91849272	C	T
9	chr9:91850109:T:C	0	91850109	C	T
9	chr9:91850412:AC:A	0	91850412	A	AC
9	chr9:91851149:G:A	0	91851149	A	G
9	chr9:91851215:G:A	0	91851215	A	G
9	chr9:91851252:T:C	0	91851252	C	T
9	chr9:91851486:G:A	0	91851486	A	G
9	chr9:91852320:C:T	0	91852320	T	C
9	chr9:91852782:T:C	0	91852782	C	T
9	chr9:91852948:C:T	0	91852948	T	C
9	chr9:91853621:A:G	0	91853621	G	A
9	chr9:91853704:A:G	0	91853704	G	A
9	chr9:91853748:G:A	0	91853748	A	G
9	chr9:91853821:G:A	0	91853821	A	G
9	chr9:91854716:G:C	0	91854716	C	G
9	chr9:91855427:G:A	0	91855427	A	G
9	chr9:91856047:A:G	0	91856047	G	A
9	chr9:91856994:T:C	0	91856994	C	T
9	chr9:91857516:G:A	0	91857516	A	G
9	chr9:91857527:G:A	0	91857527	A	G
9	chr9:91857995:A:T	0	91857995	T	A
9	chr9:91858325:A:G	0	91858325	G	A
9	chr9:91858449:C:T	0	91858449	T	C
9	chr9:91858470:A:G	0	91858470	G	A
9	chr9:91858567:C:G	0	91858567	G	C
9	chr9:91858708:T:C	0	91858708	C	T
9	chr9:91858773:C:T	0	91858773	T	C
9	chr9:91858983:A:G	0	91858983	G	A
9	chr9:91859113:C:A	0	91859113	A	C
9	chr9:91859363:C:T	0	91859363	T	C
9	chr9:91859584:A:G	0	91859584	G	A
9	chr9:91860169:G:A	0	91860169	A	G
9	chr9:91860227:G:A	0	91860227	A	G
9	chr9:91860254:A:G	0	91860254	G	A
9	chr9:91861243:GGTTTT:G	0	91861243	G	GGTTTT
9	chr9:91861301:G:A	0	91861301	A	G
9	chr9:91861329:A:C	0	91861329	C	A
9	chr9:91861956:C:T	0	91861956	T	C
9	chr9:91862187:G:A	0	91862187	A	G
9	chr9:91862788:C:T	0	91862788	T	C
9	chr9:91863278:G:A	0	91863278	A	G
9	chr9:91863672:G:A	0	91863672	A	G
9	chr9:91863678:G:A	0	91863678	A	G
9	chr9:91863757:A:G	0	91863757	G	A
9	chr9:91863785:A:G	0	91863785	G	A
9	chr9:91864261:A:G	0	91864261	G	A
9	chr9:91864739:AT:A	0	91864739	A	AT
9	chr9:91864745:G:A	0	91864745	A	G
9	chr9:91866047:T:C	0	91866047	C	T
9	chr9:91866564:C:T	0	91866564	T	C
9	chr9:91866600:T:C	0	91866600	C	T
9	chr9:91866626:G:A	0	91866626	A	G
9	chr9:91867310:A:G	0	91867310	G	A
9	chr9:91867512:G:A	0	91867512	A	G
9	chr9:91867782:A:ACAT	0	91867782	ACAT	A
9	chr9:91868069:T:A	0	91868069	A	T
9	chr9:91868402:A:T	0	91868402	T	A
9	chr9:91868666:C:G	0	91868666	G	C
9	chr9:91868760:G:A	0	91868760	A	G
9	chr9:91869049:G:A	0	91869049	A	G
9	chr9:91869094:A:G	0	91869094	G	A
9	chr9:91869216:C:T	0	91869216	T	C
9	chr9:91869263:T:G	0	91869263	G	T
9	chr9:91869348:C:T	0	91869348	T	C
9	chr9:91869710:A:G	0	91869710	G	A
9	chr9:91869771:T:C	0	91869771	C	T
9	chr9:91870139:A:G	0	91870139	G	A
9	chr9:91870467:A:G	0	91870467	G	A
9	chr9:91870734:T:C	0	91870734	C	T
9	chr9:91871124:G:A	0	91871124	A	G
9	chr9:91871216:T:A	0	91871216	A	T
9	chr9:91871630:C:T	0	91871630	T	C
9	chr9:91873179:TA:T	0	91873179	T	TA
9	chr9:91873204:TCTACCA:T	0	91873204	T	TCTACCA
9	chr9:91873408:TA:T	0	91873408	T	TA
9	chr9:91873452:A:G	0	91873452	G	A
9	chr9:91873646:T:C	0	91873646	C	T
9	chr9:91873775:G:C	0	91873775	C	G
9	chr9:91873793:T:C	0	91873793	C	T
9	chr9:91873808:G:A	0	91873808	A	G
9	chr9:91874078:A:G	0	91874078	G	A
9	chr9:91874232:T:C	0	91874232	C	T
9	chr9:91874311:C:T	0	91874311	T	C
9	chr9:91874421:T:TGAG	0	91874421	TGAG	T
9	chr9:91874444:T:C	0	91874444	C	T
9	chr9:91874878:T:G	0	91874878	G	T
9	chr9:91874883:T:C	0	91874883	C	T
9	chr9:91875103:T:C	0	91875103	C	T
9	chr9:91875726:G:A	0	91875726	A	G
9	chr9:91875813:A:C	0	91875813	C	A
9	chr9:91876522:C:T	0	91876522	T	C
9	chr9:91876680:C:T	0	91876680	T	C
9	chr9:91877136:T:A	0	91877136	A	T
9	chr9:91877139:C:T	0	91877139	T	C
9	chr9:91877547:T:C	0	91877547	C	T
9	chr9:91878339:G:A	0	91878339	A	G
9	chr9:91878518:C:T	0	91878518	T	C
9	chr9:91878602:T:G	0	91878602	G	T
9	chr9:91878653:T:C	0	91878653	C	T
9	chr9:91879509:CT:C	0	91879509	C	CT
9	chr9:91879847:C:T	0	91879847	T	C
9	chr9:91880058:T:C	0	91880058	C	T
9	chr9:91880168:A:G	0	91880168	G	A
9	chr9:91880480:C:T	0	91880480	T	C
9	chr9:91881264:C:G	0	91881264	G	C
9	chr9:91881334:A:G	0	91881334	G	A
9	chr9:91881549:T:C	0	91881549	C	T
9	chr9:91882532:A:T	0	91882532	T	A
9	chr9:91882697:C:T	0	91882697	T	C
9	chr9:91882757:G:A	0	91882757	A	G
9	chr9:91883476:C:T	0	91883476	T	C
9	chr9:91883561:T:C	0	91883561	C	T
9	chr9:91883689:T:A	0	91883689	A	T
9	chr9:91884036:C:A	0	91884036	A	C
9	chr9:91884288:A:G	0	91884288	G	A
9	chr9:91884346:G:A	0	91884346	A	G
9	chr9:91884515:C:T	0	91884515	T	C
9	chr9:91884676:T:C	0	91884676	C	T
9	chr9:91884701:T:C	0	91884701	C	T
9	chr9:91885763:T:C	0	91885763	C	T
9	chr9:91886020:T:C	0	91886020	C	T
9	chr9:91886397:G:A	0	91886397	A	G
9	chr9:91886629:T:G	0	91886629	G	T
9	chr9:91886649:C:T	0	91886649	T	C
9	chr9:91886822:G:A	0	91886822	A	G
9	chr9:91887304:T:C	0	91887304	C	T
9	chr9:91889133:A:G	0	91889133	G	A
9	chr9:91889420:A:G	0	91889420	G	A
9	chr9:91889589:A:G	0	91889589	G	A
9	chr9:91889702:T:C	0	91889702	C	T
9	chr9:91890299:G:A	0	91890299	A	G
9	chr9:91890331:G:A	0	91890331	A	G
9	chr9:91892500:G:C	0	91892500	C	G
9	chr9:91892739:A:G	0	91892739	G	A
9	chr9:91893171:A:G	0	91893171	G	A
9	chr9:91893580:T:G	0	91893580	G	T
9	chr9:91893734:A:G	0	91893734	G	A
9	chr9:91893775:G:A	0	91893775	A	G
9	chr9:91894848:C:T	0	91894848	T	C
9	chr9:91895271:G:A	0	91895271	A	G
9	chr9:91896099:T:C	0	91896099	C	T
9	chr9:91896316:T:C	0	91896316	C	T
9	chr9:91897264:T:C	0	91897264	C	T
9	chr9:91898833:G:A	0	91898833	A	G
9	chr9:91899255:G:A	0	91899255	A	G
9	chr9:91899514:G:A	0	91899514	A	G
9	chr9:91899810:G:A	0	91899810	A	G
9	chr9:91899839:C:G	0	91899839	G	C
9	chr9:91899898:T:C	0	91899898	C	T
9	chr9:91900322:A:G	0	91900322	G	A
9	chr9:91900375:A:G	0	91900375	G	A
```
