## Supplementary material for "Characterization of shared and ancestry-specific signals driving complex traits using multi-ancestry fine-mapping": mesusieoutput

```
                 eur          afr      eur_afr
   [1,] 0.0002763710 0.0002871353 8.280844e-05
   [2,] 0.0002551923 0.0002479969 8.295721e-05
   [3,] 0.0002747695 0.0002875803 9.152993e-05
   [4,] 0.0002775022 0.0002813051 1.097977e-04
   [5,] 0.0002486203 0.0003813863 1.310428e-04
   [6,] 0.0002758869 0.0002699865 8.302455e-05
   [7,] 0.0002761271 0.0002751960 1.054781e-04
   [8,] 0.0002771832 0.0002694493 8.117208e-05
   [9,] 0.0002593862 0.0002488208 8.534423e-05
  [10,] 0.0002464676 0.0003962615 1.325670e-04
  [11,] 0.0002492678 0.0003819894 1.322245e-04
  [12,] 0.0002755127 0.0002699097 8.300346e-05
  [13,] 0.0002768991 0.0003341811 1.407906e-04
  [14,] 0.0002739654 0.0002835412 8.387286e-05
  [15,] 0.0002431037 0.0003772506 1.207701e-04
  [16,] 0.0002735707 0.0002821451 1.081915e-04
  [17,] 0.0002766287 0.0002694283 8.115614e-05
  [18,] 0.0002702376 0.0002805218 8.604209e-05
  [19,] 0.0002811510 0.0003714200 1.494687e-04
  [20,] 0.0002825398 0.0010935125 4.873630e-04
  [21,] 0.0002817765 0.0003177672 1.271181e-04
  [22,] 0.0002785875 0.0002879838 9.405264e-05
  [23,] 0.0002586070 0.0002529892 8.746869e-05
  [24,] 0.0002751477 0.0005952637 2.722828e-04
  [25,] 0.0002737647 0.0005247621 1.786595e-04
  [26,] 0.0002802093 0.0003818085 1.686034e-04
  [27,] 0.0002731868 0.0004649655 1.613433e-04
  [28,] 0.0002746299 0.0002947197 8.458804e-05
  [29,] 0.0002780861 0.0003822883 1.662859e-04
  [30,] 0.0002776291 0.0003784719 1.638162e-04
  [31,] 0.0003046895 0.0003179005 1.546692e-04
  [32,] 0.0002706905 0.0010764358 4.038935e-04
  [33,] 0.0002660497 0.0051089020 1.446717e-03
  [34,] 0.0002780397 0.0002837364 9.061759e-05
  [35,] 0.0002709599 0.0003529124 1.290114e-04
  [36,] 0.0002779334 0.0002879729 9.367047e-05
  [37,] 0.0002716605 0.0010635620 4.057788e-04
  [38,] 0.0002722093 0.0004944566 1.644019e-04
  [39,] 0.0002708636 0.0013502411 4.957416e-04
  [40,] 0.0002439471 0.0002507738 8.121326e-05
  [41,] 0.0002691191 0.0002742191 1.010607e-04
  [42,] 0.0002664359 0.0002664962 9.541122e-05
  [43,] 0.0002752705 0.0002905552 8.416075e-05
  [44,] 0.0002408641 0.0002350168 7.422379e-05
  [45,] 0.0002639874 0.0002632570 9.235309e-05
  [46,] 0.0002611239 0.0002718520 9.501387e-05
  [47,] 0.0002727931 0.0003409960 9.008614e-05
  [48,] 0.0002734106 0.0002778132 8.356318e-05
  [49,] 0.0002699151 0.0003533674 1.275374e-04
  [50,] 0.0002759480 0.0002904794 8.408156e-05
  [51,] 0.0002562757 0.0003356052 1.042312e-04
  [52,] 0.0002726142 0.0004868910 1.639824e-04
  [53,] 0.0002646965 0.0002657417 9.406960e-05
  [54,] 0.0002708346 0.0003460829 1.261052e-04
  [55,] 0.0002649256 0.0002617371 9.205468e-05
  [56,] 0.0002410982 0.0002367915 7.493621e-05
  [57,] 0.0002726545 0.0004063724 1.478496e-04
  [58,] 0.0002739220 0.0002699497 7.671713e-05
  [59,] 0.0002606874 0.0002822825 9.422519e-05
  [60,] 0.0002654428 0.0002535582 8.818368e-05
  [61,] 0.0002423495 0.0002468539 7.930282e-05
  [62,] 0.0002723661 0.0004963313 1.640785e-04
  [63,] 0.0002569231 0.0003071308 9.733690e-05
  [64,] 0.0002741536 0.0002857027 8.395018e-05
  [65,] 0.0002635937 0.0002532363 8.716970e-05
  [66,] 0.0002419690 0.0002413972 7.718746e-05
  [67,] 0.0002383204 0.0002491095 6.616674e-05
  [68,] 0.0002369856 0.0002451979 6.621219e-05
  [69,] 0.0002572666 0.0003043471 9.715654e-05
  [70,] 0.0002796599 0.0002870453 8.020306e-05
  [71,] 0.0002670729 0.0002457342 6.119164e-05
  [72,] 0.0002695589 0.0004502987 1.508377e-04
  [73,] 0.0002693597 0.0003946810 1.395686e-04
  [74,] 0.0002717994 0.0002637573 7.606637e-05
  [75,] 0.0002714807 0.0002639694 7.623444e-05
  [76,] 0.0002880815 0.0002665834 1.065588e-04
  [77,] 0.0002558068 0.0003909997 1.167098e-04
  [78,] 0.0002891510 0.0002887453 1.228084e-04
  [79,] 0.0002556752 0.0004116027 1.214049e-04
  [80,] 0.0002786406 0.0002810652 7.977679e-05
  [81,] 0.0002776344 0.0002849714 8.786140e-05
  [82,] 0.0002803808 0.0002763190 7.968283e-05
  [83,] 0.0002670093 0.0004076184 1.407942e-04
  [84,] 0.0002688698 0.0003880729 1.361314e-04
  [85,] 0.0002525421 0.0002319655 7.993496e-05
  [86,] 0.0002556048 0.0003848738 1.140053e-04
  [87,] 0.0002602530 0.0002847329 8.163035e-05
  [88,] 0.0002557275 0.0003878433 1.154341e-04
  [89,] 0.0002664233 0.0004084390 1.396380e-04
  [90,] 0.0002928024 0.0002751598 1.162697e-04
  [91,] 0.0002822622 0.0002869424 1.091824e-04
  [92,] 0.0002786096 0.0002685966 7.959511e-05
  [93,] 0.0002549930 0.0002313613 8.086756e-05
  [94,] 0.0002484889 0.0002004701 6.123311e-05
  [95,] 0.0002838374 0.0002684725 7.972033e-05
  [96,] 0.0002889626 0.0002627659 1.043287e-04
  [97,] 0.0002868733 0.0002753869 1.130965e-04
  [98,] 0.0002855075 0.0002938116 1.233739e-04
  [99,] 0.0002695215 0.0004025363 1.423795e-04
 [100,] 0.0002676436 0.0003904577 1.344406e-04
 [101,] 0.0002937399 0.0002692103 7.987676e-05
 [102,] 0.0002713697 0.0002627203 7.602840e-05
 [103,] 0.0003622848 0.0002932919 1.633990e-04
 [104,] 0.0002562132 0.0002278163 7.980177e-05
 [105,] 0.0002558018 0.0002297986 8.053549e-05
 [106,] 0.0002776017 0.0002848172 8.792015e-05
 [107,] 0.0002671928 0.0004003150 1.386590e-04
 [108,] 0.0002785462 0.0002692249 7.961335e-05
 [109,] 0.0002898050 0.0002630062 1.048960e-04
 [110,] 0.0002713158 0.0002596322 7.551373e-05
 [111,] 0.0002564000 0.0003891080 1.186270e-04
 [112,] 0.0002709149 0.0004596069 1.556004e-04
 [113,] 0.0002856567 0.0002641759 1.037405e-04
 [114,] 0.0002535986 0.0002317893 7.733530e-05
 [115,] 0.0002723396 0.0002609582 7.536623e-05
 [116,] 0.0002792273 0.0002735639 7.899433e-05
 [117,] 0.0002689029 0.0003906114 1.371356e-04
 [118,] 0.0002554924 0.0003928618 1.155239e-04
 [119,] 0.0002720865 0.0002758567 8.920205e-05
 [120,] 0.0002837739 0.0002618799 1.012875e-04
 [121,] 0.0002556299 0.0004095357 1.204786e-04
 [122,] 0.0002521155 0.0002293060 7.551939e-05
 [123,] 0.0002554896 0.0003942679 1.158609e-04
 [124,] 0.0002681907 0.0002813631 9.356654e-05
 [125,] 0.0002718813 0.0002611249 7.555180e-05
 [126,] 0.0002563244 0.0003852560 1.173121e-04
 [127,] 0.0002557731 0.0003944405 1.174565e-04
 [128,] 0.0002903275 0.0002628110 1.049940e-04
 [129,] 0.0002527356 0.0002333996 8.067523e-05
 [130,] 0.0002661293 0.0004142528 1.409020e-04
 [131,] 0.0002878087 0.0002643526 1.049021e-04
 [132,] 0.0002909001 0.0002753291 1.153298e-04
 [133,] 0.0002718494 0.0002609341 7.553178e-05
 [134,] 0.0002523604 0.0002305964 7.925247e-05
 [135,] 0.0002783463 0.0002766814 7.934272e-05
 [136,] 0.0002720562 0.0002610604 7.548307e-05
 [137,] 0.0002518224 0.0002277980 7.777574e-05
 [138,] 0.0002716439 0.0002585463 7.520407e-05
 [139,] 0.0002721485 0.0002595291 7.519258e-05
 [140,] 0.0002788078 0.0002786510 7.946168e-05
 [141,] 0.0002927449 0.0002689842 7.982921e-05
 [142,] 0.0002520016 0.0002341317 7.731708e-05
 [143,] 0.0002560235 0.0004019537 1.206806e-04
 [144,] 0.0002727804 0.0002375246 8.437910e-05
 [145,] 0.0002902105 0.0002629664 1.050555e-04
 [146,] 0.0002710355 0.0002605488 7.578459e-05
 [147,] 0.0002874305 0.0002752294 1.120905e-04
 [148,] 0.0002999681 0.0002667918 8.264253e-05
 [149,] 0.0002528517 0.0002319464 7.697065e-05
 [150,] 0.0002775662 0.0002698068 7.966238e-05
 [151,] 0.0002690499 0.0003907371 1.375012e-04
 [152,] 0.0002954695 0.0002779999 1.196449e-04
 [153,] 0.0002780494 0.0002733833 7.909450e-05
 [154,] 0.0002555577 0.0004107042 1.219415e-04
 [155,] 0.0002528869 0.0002308700 7.656393e-05
 [156,] 0.0002765461 0.0002764568 7.957106e-05
 [157,] 0.0002574662 0.0002349669 8.370462e-05
 [158,] 0.0002671429 0.0003884741 1.326798e-04
 [159,] 0.0002541902 0.0002322558 8.087653e-05
 [160,] 0.0002563686 0.0004077422 1.237084e-04
 [161,] 0.0002719101 0.0002778787 8.769511e-05
 [162,] 0.0002723461 0.0002369944 8.378283e-05
 [163,] 0.0002975879 0.0002846897 1.254144e-04
 [164,] 0.0002572305 0.0002344422 8.334516e-05
 [165,] 0.0002517524 0.0002006081 6.134853e-05
 [166,] 0.0002783348 0.0002697820 7.962718e-05
 [167,] 0.0002799676 0.0002766442 7.916593e-05
 [168,] 0.0002691557 0.0002382128 8.356338e-05
 [169,] 0.0002675900 0.0003951193 1.359898e-04
 [170,] 0.0002554498 0.0002316615 8.122256e-05
 [171,] 0.0002551518 0.0002249130 7.796945e-05
 [172,] 0.0002715954 0.0002322240 7.994010e-05
 [173,] 0.0002596729 0.0002453545 8.442568e-05
 [174,] 0.0002555710 0.0002225894 7.706726e-05
 [175,] 0.0002780907 0.0002746546 7.972799e-05
 [176,] 0.0002561416 0.0004039880 1.214918e-04
 [177,] 0.0002905085 0.0002618903 1.043985e-04
 [178,] 0.0002677766 0.0003940658 1.360174e-04
 [179,] 0.0002664185 0.0004186302 1.431600e-04
 [180,] 0.0002948414 0.0002667682 1.114005e-04
 [181,] 0.0002671141 0.0005567849 1.629576e-04
 [182,] 0.0002535338 0.0002338413 7.811422e-05
 [183,] 0.0002556607 0.0002313092 7.824037e-05
 [184,] 0.0002653435 0.0002538648 8.383919e-05
 [185,] 0.0002531835 0.0002356227 7.861201e-05
 [186,] 0.0002528043 0.0002305879 7.640208e-05
 [187,] 0.0002953933 0.0002661087 1.112061e-04
 [188,] 0.0002894606 0.0002608866 1.134848e-04
 [189,] 0.0002620713 0.0002339809 7.163250e-05
 [190,] 0.0002779578 0.0002684723 7.960922e-05
 [191,] 0.0002791528 0.0002732442 7.956282e-05
 [192,] 0.0002985572 0.0002717961 1.169032e-04
 [193,] 0.0002925348 0.0002619263 1.053649e-04
 [194,] 0.0002926122 0.0002611029 1.047771e-04
 [195,] 0.0002784037 0.0002690810 7.962283e-05
 [196,] 0.0002969880 0.0002666526 1.123804e-04
 [197,] 0.0002611167 0.0002293302 7.146512e-05
 [198,] 0.0002560562 0.0002007931 6.162355e-05
 [199,] 0.0002672994 0.0004116073 1.391402e-04
 [200,] 0.0002874137 0.0002233062 7.419106e-05
 [201,] 0.0002837848 0.0002763962 7.987633e-05
 [202,] 0.0002625829 0.0002288557 7.117362e-05
 [203,] 0.0002726324 0.0002120314 6.593997e-05
 [204,] 0.0002657840 0.0002553705 8.479253e-05
 [205,] 0.0002612243 0.0002331580 8.176877e-05
 [206,] 0.0002594667 0.0002685191 8.735884e-05
 [207,] 0.0002732925 0.0002120888 6.575817e-05
 [208,] 0.0002626424 0.0002288552 7.108678e-05
 [209,] 0.0002824482 0.0002442681 7.408513e-05
 [210,] 0.0002831654 0.0002438395 7.413293e-05
 [211,] 0.0002855873 0.0002737415 7.977138e-05
 [212,] 0.0002604239 0.0002245749 6.880120e-05
 [213,] 0.0003393551 0.0002093318 8.675256e-05
 [214,] 0.0002863543 0.0002811543 7.976723e-05
 [215,] 0.0003421330 0.0002098001 8.794941e-05
 [216,] 0.0002607245 0.0002306527 7.264288e-05
 [217,] 0.0002683296 0.0004730910 1.515014e-04
 [218,] 0.0002696921 0.0002233352 6.162133e-05
 [219,] 0.0002627949 0.0002288785 7.110425e-05
 [220,] 0.0002667232 0.0004149363 1.387366e-04
 [221,] 0.0002635560 0.0002288976 7.116191e-05
 [222,] 0.0002827433 0.0002836371 9.196299e-05
 [223,] 0.0002629935 0.0002288758 7.111953e-05
 [224,] 0.0002730409 0.0002119514 6.583410e-05
 [225,] 0.0002729879 0.0002118376 6.590578e-05
 [226,] 0.0002822450 0.0002417103 7.429190e-05
 [227,] 0.0002869896 0.0002830222 7.981861e-05
 [228,] 0.0002687333 0.0002443645 7.226872e-05
 [229,] 0.0002672064 0.0002178114 7.266518e-05
 [230,] 0.0002659341 0.0007742221 2.008081e-04
 [231,] 0.0002650423 0.0002323383 7.975757e-05
 [232,] 0.0002868648 0.0002771824 7.961766e-05
 [233,] 0.0002694240 0.0004381832 1.470045e-04
 [234,] 0.0002666721 0.0002380764 8.414000e-05
 [235,] 0.0002649937 0.0002379435 8.341555e-05
 [236,] 0.0002658559 0.0007310703 1.908278e-04
 [237,] 0.0002732168 0.0002980849 1.106945e-04
 [238,] 0.0002625282 0.0002194640 7.750368e-05
 [239,] 0.0002689375 0.0004550735 1.487116e-04
 [240,] 0.0003034488 0.0002647890 1.125231e-04
 [241,] 0.0002846567 0.0002803761 7.984226e-05
 [242,] 0.0003302986 0.0002084097 7.733523e-05
 [243,] 0.0002860542 0.0002806299 7.977297e-05
 [244,] 0.0002732724 0.0002908618 9.646346e-05
 [245,] 0.0002834742 0.0002257650 7.916631e-05
 [246,] 0.0003191960 0.0002086318 7.652458e-05
 [247,] 0.0002826502 0.0002778646 7.984933e-05
 [248,] 0.0002771467 0.0002879662 1.165238e-04
 [249,] 0.0002769925 0.0002200668 8.371497e-05
 [250,] 0.0002838551 0.0002658224 8.016417e-05
 [251,] 0.0002822858 0.0002408610 7.436108e-05
 [252,] 0.0002851131 0.0002777124 7.963781e-05
 [253,] 0.0002887391 0.0002796323 7.964312e-05
 [254,] 0.0002680103 0.0002531481 9.837176e-05
 [255,] 0.0002807216 0.0002617670 8.552769e-05
 [256,] 0.0002847784 0.0002816108 7.988638e-05
 [257,] 0.0002642261 0.0002133085 7.532948e-05
 [258,] 0.0002744226 0.0002466069 9.208458e-05
 [259,] 0.0002790807 0.0002390073 7.424815e-05
 [260,] 0.0002784992 0.0002392616 7.413634e-05
 [261,] 0.0002822651 0.0002807444 8.057019e-05
 [262,] 0.0002807695 0.0002769600 8.051921e-05
 [263,] 0.0002730204 0.0002369973 7.553517e-05
 [264,] 0.0003261443 0.0002448265 1.104581e-04
 [265,] 0.0003271534 0.0002784054 5.977910e-05
 [266,] 0.0003895681 0.0002590889 5.938311e-05
 [267,] 0.0002761939 0.0002720743 8.079616e-05
 [268,] 0.0002619899 0.0002756009 7.435564e-05
 [269,] 0.0002558652 0.0002355940 6.957731e-05
 [270,] 0.0002868998 0.0002592777 8.525244e-05
 [271,] 0.0002813951 0.0002873762 9.263250e-05
 [272,] 0.0002636690 0.0002782666 7.428522e-05
 [273,] 0.0002721133 0.0009382005 1.138407e-04
 [274,] 0.0002771810 0.0007479299 1.024781e-04
 [275,] 0.0003433709 0.0002219165 8.964460e-05
 [276,] 0.0002816832 0.0002374085 7.783683e-05
 [277,] 0.0003057123 0.0003311407 9.027301e-05
 [278,] 0.0002813369 0.0002375869 7.810159e-05
 [279,] 0.0002863956 0.0002704108 8.073222e-05
 [280,] 0.0002829561 0.0002379384 7.896543e-05
 [281,] 0.0002542676 0.0002735811 7.408856e-05
 [282,] 0.0002570336 0.0002735240 7.423132e-05
 [283,] 0.0002649616 0.0002652414 7.785685e-05
 [284,] 0.0002683204 0.0004620378 9.373183e-05
 [285,] 0.0002618766 0.0002667650 7.666332e-05
 [286,] 0.0003333576 0.0002199431 6.148290e-05
 [287,] 0.0002598389 0.0002778544 1.005119e-04
 [288,] 0.0002376418 0.0003359369 9.797666e-05
 [289,] 0.0003037864 0.0004278430 8.523800e-05
 [290,] 0.0003314393 0.0002091398 7.606365e-05
 [291,] 0.0003316768 0.0002665536 8.452381e-05
 [292,] 0.0002820537 0.0002135094 7.511702e-05
 [293,] 0.0002752743 0.0002844293 9.115185e-05
 [294,] 0.0002824828 0.0002115642 7.243688e-05
 [295,] 0.0002789078 0.0002827067 8.868554e-05
 [296,] 0.0002833370 0.0002858454 9.225724e-05
 [297,] 0.0002341397 0.0002102608 6.112435e-05
 [298,] 0.0002736286 0.0002043892 6.501398e-05
 [299,] 0.0002430712 0.0002214358 6.076044e-05
 [300,] 0.0003012140 0.0003102429 7.616154e-05
 [301,] 0.0002643698 0.0002800858 6.422390e-05
 [302,] 0.0002788992 0.0002828845 8.788857e-05
 [303,] 0.0002720473 0.0002573401 8.061482e-05
 [304,] 0.0002832054 0.0002942500 9.411222e-05
 [305,] 0.0002725802 0.0002573089 8.072380e-05
 [306,] 0.0002672187 0.0002554817 7.834496e-05
 [307,] 0.0002833186 0.0002940938 9.387924e-05
 [308,] 0.0003203954 0.0003482244 7.619030e-05
 [309,] 0.0002625356 0.0003465259 7.085513e-05
 [310,] 0.0002671692 0.0002606871 7.724620e-05
 [311,] 0.0002387750 0.0002099954 6.321820e-05
 [312,] 0.0002728382 0.0002264739 6.095720e-05
 [313,] 0.0003065806 0.0002739866 6.822637e-05
 [314,] 0.0002832258 0.0002943604 9.413629e-05
 [315,] 0.0002658128 0.0002557654 7.802403e-05
 [316,] 0.0002651218 0.0002598758 7.790847e-05
 [317,] 0.0002916432 0.0003196391 7.053129e-05
 [318,] 0.0002958940 0.0002452796 7.035065e-05
 [319,] 0.0002973015 0.0002587112 8.306563e-05
 [320,] 0.0002499337 0.0002001016 6.216245e-05
 [321,] 0.0002498685 0.0002007029 6.256485e-05
 [322,] 0.0003044539 0.0002058440 7.041732e-05
 [323,] 0.0002503084 0.0002813817 8.555235e-05
 [324,] 0.0002921693 0.0003584567 8.423646e-05
 [325,] 0.0003029454 0.0002769119 7.231125e-05
 [326,] 0.0002821195 0.0002609337 7.265645e-05
 [327,] 0.0002462872 0.0002044808 6.007758e-05
 [328,] 0.0002941271 0.0002734553 7.083577e-05
 [329,] 0.0002364335 0.0002685263 7.765978e-05
 [330,] 0.0002946620 0.0002615013 9.847599e-05
 [331,] 0.0002449231 0.0003907554 1.263216e-04
 [332,] 0.0002806520 0.0002764352 9.017740e-05
 [333,] 0.0003165850 0.0002395870 7.418696e-05
 [334,] 0.0003082784 0.0002516880 7.265445e-05
 [335,] 0.0003174668 0.0002408924 7.341416e-05
 [336,] 0.0003326118 0.0002279661 1.044635e-04
 [337,] 0.0003107986 0.0002774710 8.160272e-05
 [338,] 0.0003002683 0.0002786960 8.069995e-05
 [339,] 0.0002987974 0.0002711110 8.180447e-05
 [340,] 0.0002691129 0.0002348225 6.732824e-05
 [341,] 0.0002446742 0.0002969104 9.600351e-05
 [342,] 0.0002687669 0.0002650874 7.370348e-05
 [343,] 0.0002380875 0.0003209837 9.249507e-05
 [344,] 0.0002700780 0.0004384009 1.070827e-04
 [345,] 0.0002692095 0.0004341120 1.074583e-04
 [346,] 0.0002812788 0.0002226553 7.361648e-05
 [347,] 0.0002730025 0.0003522079 8.748478e-05
 [348,] 0.0002711560 0.0002241014 7.306339e-05
 [349,] 0.0003230228 0.0002143544 7.065908e-05
 [350,] 0.0002932182 0.0002586333 8.156437e-05
 [351,] 0.0003448350 0.0003871165 6.433353e-05
 [352,] 0.0002578604 0.0002239694 5.966479e-05
 [353,] 0.0002554678 0.0002313409 6.023921e-05
 [354,] 0.0003627545 0.0002807901 7.688194e-05
 [355,] 0.0002894746 0.0002854733 9.256813e-05
 [356,] 0.0002543754 0.0002241416 5.983090e-05
 [357,] 0.0003734705 0.0003446913 6.256334e-05
 [358,] 0.0002582815 0.0002059287 5.967039e-05
 [359,] 0.0002541430 0.0006178134 1.012870e-04
 [360,] 0.0002563338 0.0003287071 1.117077e-04
 [361,] 0.0003263766 0.0002913087 7.523166e-05
 [362,] 0.0002731334 0.0002348911 7.778577e-05
 [363,] 0.0002684735 0.0002239088 6.314272e-05
 [364,] 0.0002966454 0.0002911767 1.022300e-04
 [365,] 0.0002666424 0.0002265819 6.291172e-05
 [366,] 0.0002686430 0.0002251203 6.309306e-05
 [367,] 0.0002635604 0.0002358045 8.106221e-05
 [368,] 0.0002727497 0.0002067072 7.084446e-05
 [369,] 0.0002623627 0.0002253022 6.293801e-05
 [370,] 0.0002609263 0.0002277338 7.416049e-05
 [371,] 0.0002603229 0.0002222542 6.308851e-05
 [372,] 0.0002621121 0.0002543523 9.301999e-05
 [373,] 0.0002599005 0.0002289356 7.475593e-05
 [374,] 0.0002715979 0.0002135728 7.132755e-05
 [375,] 0.0002650832 0.0002459501 9.096902e-05
 [376,] 0.0002717576 0.0002035673 6.637494e-05
 [377,] 0.0003934917 0.0002874178 1.588519e-04
 [378,] 0.0002679106 0.0002596776 9.991420e-05
 [379,] 0.0002704138 0.0002084091 7.287652e-05
 [380,] 0.0002693522 0.0002135701 7.001796e-05
 [381,] 0.0002629521 0.0002645979 9.934296e-05
 [382,] 0.0002530919 0.0002334615 7.557813e-05
 [383,] 0.0002599696 0.0002333672 7.134502e-05
 [384,] 0.0002771033 0.0002570672 1.038753e-04
 [385,] 0.0002743755 0.0002591194 1.018877e-04
 [386,] 0.0003081681 0.0002826332 9.569336e-05
 [387,] 0.0002674535 0.0002126883 6.706477e-05
 [388,] 0.0002697095 0.0002375096 8.424558e-05
 [389,] 0.0002953490 0.0002067508 7.257334e-05
 [390,] 0.0002687825 0.0002220864 6.783163e-05
 [391,] 0.0002709072 0.0002227701 8.225458e-05
 [392,] 0.0002696122 0.0002055992 6.504839e-05
 [393,] 0.0002750879 0.0002154561 7.800710e-05
 [394,] 0.0002933451 0.0002596452 9.961010e-05
 [395,] 0.0002829910 0.0002087527 7.333286e-05
 [396,] 0.0002898083 0.0002100059 7.657835e-05
 [397,] 0.0002683462 0.0002240794 7.551453e-05
 [398,] 0.0002697342 0.0002086340 6.539260e-05
 [399,] 0.0002672678 0.0002061315 6.526346e-05
 [400,] 0.0002951477 0.0002341576 7.603859e-05
 [401,] 0.0003059608 0.0002419649 8.208007e-05
 [402,] 0.0002980698 0.0002805175 1.186431e-04
 [403,] 0.0002991363 0.0002806571 1.193282e-04
 [404,] 0.0003123754 0.0004129566 2.229401e-04
 [405,] 0.0003329827 0.0002621897 1.319622e-04
 [406,] 0.0003281889 0.0003088256 1.650205e-04
 [407,] 0.0002405095 0.0003170640 9.082731e-05
 [408,] 0.0003179793 0.0004555829 2.595479e-04
 [409,] 0.0003221320 0.0002515346 1.186361e-04
 [410,] 0.0003272119 0.0002286108 8.284042e-05
 [411,] 0.0003258393 0.0002286044 8.269097e-05
 [412,] 0.0003220678 0.0002241981 8.735824e-05
 [413,] 0.0002628284 0.0002940633 1.138459e-04
 [414,] 0.0003358540 0.0002311648 7.790714e-05
 [415,] 0.0003344127 0.0002291969 8.249659e-05
 [416,] 0.0003319067 0.0002301496 7.911443e-05
 [417,] 0.0003094064 0.0002361501 8.881066e-05
 [418,] 0.0003371725 0.0002211402 8.326450e-05
 [419,] 0.0002884495 0.0002763507 9.082016e-05
 [420,] 0.0003075580 0.0002367129 8.907266e-05
 [421,] 0.0002863352 0.0002681005 8.760360e-05
 [422,] 0.0002389005 0.0003154011 8.749525e-05
 [423,] 0.0002943999 0.0002655836 8.924019e-05
 [424,] 0.0003154902 0.0004596799 2.586181e-04
 [425,] 0.0003006893 0.0003145010 1.467097e-04
 [426,] 0.0002732229 0.0002826175 8.774914e-05
 [427,] 0.0002925750 0.0005680814 2.820855e-04
 [428,] 0.0003127146 0.0002856715 1.366134e-04
 [429,] 0.0002677861 0.0003294581 1.250062e-04
 [430,] 0.0003468771 0.0002625014 1.373610e-04
 [431,] 0.0003147253 0.0002801978 1.340228e-04
 [432,] 0.0002678973 0.0002478301 7.418467e-05
 [433,] 0.0002704613 0.0003214038 1.332359e-04
 [434,] 0.0002870547 0.0002689768 8.970282e-05
 [435,] 0.0002665236 0.0002451204 7.124795e-05
 [436,] 0.0003085776 0.0002766239 1.190879e-04
 [437,] 0.0002586932 0.0002328917 6.946424e-05
 [438,] 0.0002686041 0.0003045598 9.775902e-05
 [439,] 0.0002936133 0.0002286974 7.661129e-05
 [440,] 0.0002777602 0.0002754354 8.731764e-05
 [441,] 0.0002778459 0.0002754660 8.731652e-05
 [442,] 0.0002693086 0.0002424923 7.456928e-05
 [443,] 0.0002428790 0.0001996667 6.069445e-05
 [444,] 0.0002706947 0.0002612651 8.086568e-05
 [445,] 0.0002665361 0.0003336817 9.454535e-05
 [446,] 0.0002586827 0.0002671737 7.587102e-05
 [447,] 0.0002517959 0.0003029671 8.456111e-05
 [448,] 0.0002663807 0.0003338938 9.483005e-05
 [449,] 0.0002359316 0.0002121720 6.183721e-05
 [450,] 0.0002591326 0.0002442862 7.220372e-05
 [451,] 0.0002457730 0.0002304252 6.845761e-05
 [452,] 0.0002452475 0.0002033085 6.367147e-05
 [453,] 0.0002593650 0.0002594163 7.420171e-05
 [454,] 0.0002346905 0.0002094212 6.177997e-05
 [455,] 0.0002607009 0.0002568312 7.330621e-05
 [456,] 0.0002921715 0.0002167958 6.807590e-05
 [457,] 0.0002610977 0.0002569356 7.382814e-05
 [458,] 0.0002859034 0.0002964819 9.515429e-05
 [459,] 0.0002455580 0.0002097793 6.404580e-05
 [460,] 0.0002897859 0.0002173512 6.796149e-05
 [461,] 0.0002777312 0.0002063246 6.602207e-05
 [462,] 0.0002582943 0.0002305837 7.241781e-05
 [463,] 0.0002664383 0.0002153896 6.037896e-05
 [464,] 0.0002614743 0.0002381222 6.918624e-05
 [465,] 0.0002587680 0.0002806973 7.932690e-05
 [466,] 0.0002915874 0.0002115869 6.843782e-05
 [467,] 0.0002897007 0.0002302704 7.521889e-05
 [468,] 0.0002419564 0.0002091525 6.137056e-05
 [469,] 0.0002370622 0.0002155350 6.164731e-05
 [470,] 0.0002390427 0.0002053761 5.984709e-05
 [471,] 0.0002406729 0.0002836628 7.595149e-05
 [472,] 0.0002367077 0.0002451229 6.666198e-05
 [473,] 0.0002869441 0.0003026647 1.070570e-04
 [474,] 0.0003120296 0.0002572162 6.789277e-05
 [475,] 0.0003239550 0.0002334592 1.014209e-04
 [476,] 0.0003187441 0.0002174505 7.839807e-05
 [477,] 0.0003143589 0.0002810047 1.344338e-04
 [478,] 0.0002439503 0.0002374821 7.604789e-05
 [479,] 0.0003185303 0.0002690958 7.196252e-05
 [480,] 0.0002399834 0.0002211238 6.904939e-05
 [481,] 0.0003261764 0.0003318253 7.088863e-05
 [482,] 0.0003203455 0.0002448269 6.506541e-05
 [483,] 0.0003312036 0.0002802068 7.183515e-05
 [484,] 0.0002721612 0.0002297363 8.073284e-05
 [485,] 0.0003274150 0.0002724406 6.836874e-05
 [486,] 0.0002763528 0.0003284534 9.808658e-05
 [487,] 0.0002487989 0.0002128823 6.943913e-05
 [488,] 0.0003227347 0.0002579687 7.462689e-05
 [489,] 0.0002750058 0.0002292913 8.163687e-05
 [490,] 0.0002717430 0.0002831441 7.021442e-05
 [491,] 0.0002793932 0.0003691095 1.169704e-04
 [492,] 0.0002784011 0.0002457867 8.937020e-05
 [493,] 0.0002386924 0.0002234482 6.565301e-05
 [494,] 0.0003884961 0.0004094139 6.625643e-05
 [495,] 0.0002437628 0.0003790716 8.596333e-05
 [496,] 0.0003302306 0.0002052392 6.947253e-05
 [497,] 0.0002362198 0.0001989682 5.935454e-05
 [498,] 0.0003570486 0.0002744344 1.119463e-04
 [499,] 0.0003183356 0.0002192124 6.648767e-05
 [500,] 0.0002360020 0.0002072150 6.098260e-05
 [501,] 0.0002492627 0.0002452901 6.278528e-05
 [502,] 0.0003001923 0.0002229149 6.284173e-05
 [503,] 0.0003109204 0.0002769741 1.067496e-04
 [504,] 0.0002694626 0.0002540583 6.833764e-05
 [505,] 0.0002938018 0.0002256276 6.220783e-05
 [506,] 0.0003280988 0.0002869564 1.304523e-04
 [507,] 0.0002671596 0.0002871812 8.759406e-05
 [508,] 0.0002368854 0.0002635253 7.111899e-05
 [509,] 0.0003135784 0.0002113417 6.861965e-05
 [510,] 0.0003289879 0.0002080512 7.280819e-05
 [511,] 0.0003296831 0.0002079884 7.284885e-05
 [512,] 0.0003148122 0.0002075517 7.203115e-05
 [513,] 0.0003242839 0.0002304333 6.614756e-05
 [514,] 0.0003357407 0.0002867901 1.333215e-04
 [515,] 0.0002551752 0.0002107018 6.103596e-05
 [516,] 0.0002536127 0.0002113638 6.092089e-05
 [517,] 0.0002671378 0.0002863895 8.728758e-05
 [518,] 0.0003337778 0.0002861635 1.302910e-04
 [519,] 0.0002603716 0.0002582777 7.093920e-05
 [520,] 0.0002591077 0.0002658745 7.248976e-05
 [521,] 0.0003319104 0.0002861704 1.300800e-04
 [522,] 0.0003118605 0.0002302914 6.538459e-05
 [523,] 0.0003348474 0.0002857708 1.300133e-04
 [524,] 0.0002802081 0.0002083751 6.209836e-05
 [525,] 0.0003341466 0.0002862572 1.313438e-04
 [526,] 0.0002359863 0.0002595521 7.270430e-05
 [527,] 0.0003616293 0.0002537350 9.664623e-05
 [528,] 0.0002362778 0.0002351387 6.658198e-05
 [529,] 0.0003122230 0.0002214699 6.250202e-05
 [530,] 0.0003195274 0.0002241910 6.417336e-05
 [531,] 0.0003480096 0.0002460027 6.101312e-05
 [532,] 0.0003462415 0.0002117104 6.324928e-05
 [533,] 0.0002423607 0.0002244970 6.231953e-05
 [534,] 0.0002611063 0.0002393259 6.946886e-05
 [535,] 0.0002484749 0.0002332788 6.701167e-05
 [536,] 0.0002507711 0.0002209061 6.249880e-05
 [537,] 0.0002502075 0.0003259471 7.125965e-05
 [538,] 0.0002432072 0.0002870936 7.236521e-05
 [539,] 0.0007564968 0.0002825099 2.081273e-04
 [540,] 0.0002497144 0.0002388461 7.132939e-05
 [541,] 0.0002486393 0.0002779762 8.007783e-05
 [542,] 0.0002485153 0.0002283139 6.852917e-05
 [543,] 0.0002942776 0.0002749671 8.021570e-05
 [544,] 0.0002577308 0.0002175198 6.257777e-05
 [545,] 0.0004131508 0.0001990835 7.603944e-05
 [546,] 0.0002413169 0.0002467471 7.528479e-05
 [547,] 0.0002365578 0.0002030127 6.061372e-05
 [548,] 0.0002945747 0.0003582954 9.407615e-05
 [549,] 0.0002984921 0.0002791513 9.125140e-05
 [550,] 0.0002984183 0.0002796459 9.094248e-05
 [551,] 0.0002992187 0.0002784989 9.196207e-05
 [552,] 0.0002782651 0.0002598867 8.854662e-05
 [553,] 0.0002995420 0.0002791614 9.153791e-05
 [554,] 0.0002443617 0.0002336086 7.532980e-05
 [555,] 0.0004393799 0.0002003184 9.146813e-05
 [556,] 0.0005787420 0.0002553369 6.378885e-05
 [557,] 0.0003021524 0.0002652860 9.574863e-05
 [558,] 0.0002392538 0.0002770332 8.223306e-05
 [559,] 0.0002813006 0.0002909426 1.108886e-04
 [560,] 0.0002945817 0.0002571501 7.870823e-05
 [561,] 0.0003323324 0.0002849926 8.955995e-05
 [562,] 0.0003622322 0.0002720135 1.420540e-04
 [563,] 0.0003642608 0.0002042340 8.810864e-05
 [564,] 0.0002382400 0.0002169772 6.562690e-05
 [565,] 0.0002820963 0.0002930249 9.514965e-05
 [566,] 0.0002799874 0.0002978552 1.146267e-04
 [567,] 0.0005555499 0.0002553168 6.350733e-05
 [568,] 0.0002359905 0.0002041068 6.062567e-05
 [569,] 0.0002772735 0.0002952026 1.112648e-04
 [570,] 0.0002557963 0.0002213879 6.030741e-05
 [571,] 0.0003217784 0.0003115053 1.627840e-04
 [572,] 0.0006203241 0.0002083451 7.463445e-05
 [573,] 0.0003273798 0.0002517373 1.205961e-04
 [574,] 0.0003022433 0.0002853519 1.010336e-04
 [575,] 0.0003219849 0.0002886303 1.468696e-04
 [576,] 0.0002800150 0.0002009856 6.602245e-05
 [577,] 0.0003109720 0.0002267673 6.156615e-05
 [578,] 0.0002478702 0.0003425240 1.143424e-04
 [579,] 0.0002819215 0.0002943042 1.135279e-04
 [580,] 0.0002921073 0.0003552327 1.650150e-04
 [581,] 0.0003354119 0.0006360809 8.062014e-05
 [582,] 0.0002457183 0.0002818361 7.223722e-05
 [583,] 0.0002738939 0.0003652403 1.512666e-04
 [584,] 0.0003061489 0.0007747412 4.520262e-04
 [585,] 0.0002460333 0.0005676337 1.104766e-04
 [586,] 0.0003070881 0.0007619914 4.488330e-04
 [587,] 0.0002965052 0.0009560749 4.742494e-04
 [588,] 0.0003077466 0.0007408483 4.393566e-04
 [589,] 0.0003233649 0.0009279058 6.338962e-04
 [590,] 0.0002960921 0.0007338327 3.810067e-04
 [591,] 0.0003607841 0.0006253855 5.399057e-04
 [592,] 0.0003024066 0.0003832405 1.921320e-04
 [593,] 0.0002899798 0.0002918257 7.028155e-05
 [594,] 0.0002888085 0.0002971272 9.800266e-05
 [595,] 0.0003192516 0.0012911225 8.237301e-04
 [596,] 0.0003178591 0.0013707200 8.587834e-04
 [597,] 0.0002953025 0.0002767606 9.243553e-05
 [598,] 0.0003692722 0.0003224689 2.092720e-04
 [599,] 0.0003718450 0.0002224228 1.079222e-04
 [600,] 0.0002868376 0.0002571151 8.408748e-05
 [601,] 0.0002895063 0.0003352746 1.437566e-04
 [602,] 0.0002997661 0.0002419179 1.007412e-04
 [603,] 0.0007095042 0.0002336012 6.674854e-05
 [604,] 0.0004518758 0.0002623176 6.353745e-05
 [605,] 0.0004243856 0.0002172430 6.738091e-05
 [606,] 0.0003204938 0.0005505195 8.058967e-05
 [607,] 0.0002706115 0.0005939970 9.864792e-05
 [608,] 0.0002861860 0.0002775999 9.702952e-05
 [609,] 0.0003426275 0.0002086340 8.155917e-05
 [610,] 0.0002494966 0.0002518076 7.510065e-05
 [611,] 0.0003722839 0.0002744569 8.892330e-05
 [612,] 0.0003534164 0.0002899009 8.357425e-05
 [613,] 0.0004328237 0.0002833006 8.382065e-05
 [614,] 0.0004922461 0.0003419819 5.938706e-05
 [615,] 0.0003040875 0.0004395337 8.230395e-05
 [616,] 0.0003086177 0.0004645786 8.238005e-05
 [617,] 0.0003380709 0.0002111103 8.438298e-05
 [618,] 0.0003375990 0.0002117380 8.575359e-05
 [619,] 0.0003522014 0.0003012030 8.313231e-05
 [620,] 0.0002957136 0.0002679538 6.184725e-05
 [621,] 0.0002924853 0.0002766893 6.217414e-05
 [622,] 0.0003076501 0.0003200193 7.861238e-05
 [623,] 0.0003550905 0.0003223469 7.717164e-05
 [624,] 0.0002460197 0.0001988422 6.028973e-05
 [625,] 0.0003253226 0.0004472882 8.180164e-05
 [626,] 0.0003103316 0.0003200193 7.861597e-05
 [627,] 0.0003033679 0.0002081041 6.108908e-05
 [628,] 0.0002903807 0.0004697197 8.345009e-05
 [629,] 0.0002755494 0.0002591653 6.211326e-05
 [630,] 0.0003031633 0.0002305728 5.956954e-05
 [631,] 0.0002445565 0.0001992755 5.996352e-05
 [632,] 0.0002737746 0.0002468191 6.094317e-05
 [633,] 0.0002754183 0.0002676028 6.183561e-05
 [634,] 0.0003869276 0.0002789299 1.173166e-04
 [635,] 0.0003096372 0.0002429307 5.942371e-05
 [636,] 0.0003205213 0.0002083538 7.693916e-05
 [637,] 0.0003858015 0.0002792515 1.192555e-04
 [638,] 0.0003108138 0.0002427749 5.942674e-05
 [639,] 0.0002814583 0.0002732935 6.159082e-05
 [640,] 0.0003068688 0.0003140681 7.862519e-05
 [641,] 0.0002484091 0.0001998752 6.088583e-05
 [642,] 0.0003270657 0.0002071448 7.641620e-05
 [643,] 0.0003223710 0.0002085028 7.672065e-05
 [644,] 0.0003249286 0.0002075333 7.702248e-05
 [645,] 0.0003080102 0.0003251924 7.812152e-05
 [646,] 0.0003184378 0.0002366823 5.976138e-05
 [647,] 0.0006550905 0.0002290233 6.703500e-05
 [648,] 0.0003884245 0.0002787998 1.027496e-04
 [649,] 0.0003080277 0.0004184262 8.180011e-05
 [650,] 0.0003128681 0.0002262647 6.077121e-05
 [651,] 0.0003670319 0.0002927745 7.724608e-05
 [652,] 0.0002768574 0.0002482183 6.091285e-05
 [653,] 0.0002644544 0.0002425500 6.039564e-05
 [654,] 0.0002895821 0.0002862085 6.790100e-05
 [655,] 0.0003239740 0.0002118698 7.204235e-05
 [656,] 0.0002658823 0.0002285335 6.065647e-05
 [657,] 0.0003225256 0.0002121320 7.158237e-05
 [658,] 0.0004154852 0.0002651003 9.085036e-05
 [659,] 0.0003044897 0.0002201837 6.082756e-05
 [660,] 0.0003140138 0.0002109572 7.344667e-05
 [661,] 0.0002714643 0.0002262082 6.073620e-05
 [662,] 0.0002808113 0.0005168261 8.624097e-05
 [663,] 0.0005100640 0.0002261611 6.784025e-05
 [664,] 0.0003119861 0.0002111928 7.348580e-05
 [665,] 0.0002963330 0.0004458024 8.261802e-05
 [666,] 0.0003329508 0.0002080502 7.365510e-05
 [667,] 0.0002772312 0.0003027574 9.760404e-05
 [668,] 0.0003396385 0.0002771895 1.029608e-04
 [669,] 0.0003652430 0.0002786942 9.808030e-05
 [670,] 0.0003093379 0.0002398360 6.026191e-05
 [671,] 0.0003982238 0.0002790843 9.936899e-05
 [672,] 0.0003062041 0.0002986027 7.465077e-05
 [673,] 0.0002975648 0.0002518660 5.940025e-05
 [674,] 0.0002978672 0.0002300833 5.941809e-05
 [675,] 0.0003456354 0.0002077442 7.740452e-05
 [676,] 0.0006313090 0.0001990426 9.165388e-05
 [677,] 0.0007001657 0.0002004106 8.766218e-05
 [678,] 0.0003554300 0.0002122229 9.529420e-05
 [679,] 0.0003380791 0.0002111203 9.016496e-05
 [680,] 0.0003363265 0.0002141504 8.900343e-05
 [681,] 0.0002971511 0.0004412740 8.247223e-05
 [682,] 0.0003526046 0.0002085224 8.780820e-05
 [683,] 0.0003594055 0.0002115835 9.490329e-05
 [684,] 0.0003388200 0.0002131075 8.830777e-05
 [685,] 0.0002938341 0.0003282133 8.069276e-05
 [686,] 0.0003268327 0.0002188147 9.236089e-05
 [687,] 0.0003208800 0.0002080268 7.291570e-05
 [688,] 0.0003101462 0.0003007068 6.960845e-05
 [689,] 0.0003119185 0.0002101465 8.060357e-05
 [690,] 0.0002912885 0.0003177583 7.793831e-05
 [691,] 0.0002983940 0.0002035072 7.381838e-05
 [692,] 0.0002461022 0.0003134822 8.254806e-05
 [693,] 0.0002585901 0.0003913443 8.992988e-05
 [694,] 0.0002575533 0.0003264894 1.236096e-04
 [695,] 0.0002468286 0.0003082819 8.132389e-05
 [696,] 0.0002542435 0.0002334109 6.410874e-05
 [697,] 0.0002444005 0.0002458060 6.509993e-05
 [698,] 0.0002625844 0.0002730091 7.193574e-05
 [699,] 0.0002368389 0.0002354531 6.526494e-05
 [700,] 0.0003246739 0.0002374718 1.131802e-04
 [701,] 0.0002489877 0.0002130866 6.293700e-05
 [702,] 0.0002801762 0.0002867565 9.207634e-05
 [703,] 0.0002646613 0.0002640957 8.038777e-05
 [704,] 0.0002726268 0.0002151168 7.135591e-05
 [705,] 0.0004083705 0.0002224748 1.239577e-04
 [706,] 0.0003821937 0.0002022452 7.146041e-05
 [707,] 0.0003452473 0.0002208247 1.025987e-04
 [708,] 0.0002429574 0.0002119379 6.658677e-05
 [709,] 0.0003010510 0.0001992717 6.571304e-05
 [710,] 0.0002952496 0.0002329334 6.147499e-05
 [711,] 0.0002887408 0.0002458800 7.376469e-05
 [712,] 0.0002869705 0.0002875080 9.359134e-05
 [713,] 0.0002825552 0.0002313650 6.622123e-05
 [714,] 0.0002867458 0.0002473613 7.333952e-05
 [715,] 0.0002895142 0.0002009982 6.287594e-05
 [716,] 0.0002413413 0.0002631451 7.819029e-05
 [717,] 0.0002404553 0.0002282440 6.689483e-05
 [718,] 0.0002894232 0.0002429131 7.802213e-05
 [719,] 0.0002927872 0.0002689798 6.796316e-05
 [720,] 0.0002827898 0.0002489630 6.161436e-05
 [721,] 0.0002352497 0.0002069598 6.021152e-05
 [722,] 0.0002864518 0.0001995462 6.371275e-05
 [723,] 0.0002346385 0.0001993595 5.933934e-05
 [724,] 0.0002863724 0.0002376190 6.627550e-05
 [725,] 0.0002407179 0.0002313582 6.752568e-05
 [726,] 0.0003310286 0.0002721517 1.039973e-04
 [727,] 0.0002560511 0.0002699277 8.004776e-05
 [728,] 0.0002391142 0.0002420407 7.556244e-05
 [729,] 0.0002419595 0.0003334343 1.078951e-04
 [730,] 0.0002409328 0.0002400698 7.128901e-05
 [731,] 0.0002363396 0.0002611292 7.836073e-05
 [732,] 0.0002552885 0.0002609823 6.435440e-05
 [733,] 0.0003258484 0.0002693688 9.822984e-05
 [734,] 0.0002386927 0.0002416088 7.508065e-05
 [735,] 0.0002402351 0.0002398975 7.567597e-05
 [736,] 0.0002562421 0.0002863153 6.691055e-05
 [737,] 0.0003280619 0.0002696222 9.791483e-05
 [738,] 0.0002384653 0.0002426499 7.521141e-05
 [739,] 0.0002395573 0.0002418881 7.585872e-05
 [740,] 0.0002590645 0.0002297637 6.033059e-05
 [741,] 0.0002382379 0.0002468720 7.630768e-05
 [742,] 0.0002403832 0.0002598515 8.226577e-05
 [743,] 0.0003223952 0.0002694907 9.653211e-05
 [744,] 0.0002584101 0.0002300363 6.039850e-05
 [745,] 0.0002394202 0.0002405195 7.529537e-05
 [746,] 0.0002587586 0.0003018752 1.051966e-04
 [747,] 0.0002402592 0.0002435326 7.692021e-05
 [748,] 0.0002524545 0.0002541369 7.331221e-05
 [749,] 0.0002523585 0.0002737195 7.996541e-05
 [750,] 0.0002928903 0.0002375241 9.245712e-05
 [751,] 0.0002520505 0.0003381115 1.153412e-04
 [752,] 0.0002559128 0.0002977716 1.018746e-04
 [753,] 0.0002470679 0.0003557152 1.146994e-04
 [754,] 0.0002537765 0.0002129011 5.956900e-05
 [755,] 0.0002550517 0.0002445160 7.355002e-05
 [756,] 0.0003421487 0.0002697822 1.025199e-04
 [757,] 0.0002473092 0.0002465373 7.829442e-05
 [758,] 0.0002573428 0.0002962731 6.848512e-05
 [759,] 0.0002802579 0.0002995783 9.220628e-05
 [760,] 0.0002565121 0.0002105066 5.947810e-05
 [761,] 0.0002892729 0.0002939752 9.562572e-05
 [762,] 0.0002557600 0.0002732702 8.116142e-05
 [763,] 0.0002906390 0.0003270381 1.135469e-04
 [764,] 0.0002589103 0.0002110474 5.946133e-05
 [765,] 0.0002892620 0.0002965561 9.654034e-05
 [766,] 0.0002471149 0.0004195882 1.342439e-04
 [767,] 0.0002585009 0.0002584085 8.263643e-05
 [768,] 0.0002893227 0.0003058497 1.014584e-04
 [769,] 0.0002894222 0.0002812665 9.126064e-05
 [770,] 0.0002892739 0.0002884229 9.392560e-05
 [771,] 0.0002892248 0.0002885248 9.428008e-05
 [772,] 0.0002892461 0.0002884512 9.411044e-05
 [773,] 0.0002862895 0.0002838641 9.176642e-05
 [774,] 0.0002525267 0.0002740467 8.015387e-05
 [775,] 0.0002891557 0.0002668793 8.780559e-05
 [776,] 0.0002894625 0.0003046092 9.786204e-05
 [777,] 0.0002809128 0.0003543701 7.665753e-05
 [778,] 0.0002801404 0.0002723109 8.651209e-05
 [779,] 0.0002816589 0.0002467930 8.219001e-05
 [780,] 0.0002889616 0.0003254795 1.455451e-04
 [781,] 0.0002889132 0.0003291112 1.476264e-04
 [782,] 0.0002997831 0.0003209891 1.515969e-04
 [783,] 0.0003533845 0.0002981754 1.715096e-04
 [784,] 0.0003544486 0.0003085623 1.847245e-04
 [785,] 0.0003516639 0.0003208655 2.005630e-04
 [786,] 0.0003636478 0.0003434705 2.508675e-04
 [787,] 0.0003620865 0.0003109710 2.131695e-04
 [788,] 0.0003730488 0.0003338847 2.719924e-04
 [789,] 0.0002579685 0.0002766251 8.568410e-05
 [790,] 0.0003542146 0.0003139082 1.928540e-04
 [791,] 0.0004016790 0.0003378275 3.106208e-04
 [792,] 0.0003487759 0.0003147635 1.876227e-04
 [793,] 0.0002706342 0.0002373822 6.729620e-05
 [794,] 0.0003248903 0.0004482836 2.974492e-04
 [795,] 0.0003585269 0.0003192038 2.070014e-04
 [796,] 0.0003526484 0.0003142670 1.916038e-04
 [797,] 0.0002781820 0.0002790364 8.756734e-05
 [798,] 0.0002781300 0.0002778108 8.735770e-05
 [799,] 0.0002848622 0.0002813969 8.500637e-05
 [800,] 0.0003595922 0.0003483182 2.766626e-04
 [801,] 0.0002783670 0.0002790761 8.747609e-05
 [802,] 0.0003590455 0.0003505803 2.801725e-04
 [803,] 0.0003555688 0.0003463059 2.427242e-04
 [804,] 0.0003549495 0.0003504195 2.719125e-04
 [805,] 0.0003525999 0.0003592678 2.840892e-04
 [806,] 0.0002776271 0.0002796247 8.807947e-05
 [807,] 0.0003552343 0.0003346088 2.401180e-04
 [808,] 0.0003677058 0.0002607586 1.425836e-04
 [809,] 0.0003674085 0.0002624477 1.443460e-04
 [810,] 0.0002403834 0.0002876220 7.941736e-05
 [811,] 0.0003624890 0.0002594575 1.389035e-04
 [812,] 0.0002810039 0.0002112298 7.115312e-05
 [813,] 0.0003534027 0.0003527005 2.735617e-04
 [814,] 0.0003232921 0.0003121641 1.694977e-04
 [815,] 0.0003594885 0.0002609736 1.393052e-04
 [816,] 0.0003161049 0.0003005749 1.560241e-04
 [817,] 0.0003248683 0.0002695989 1.382447e-04
 [818,] 0.0003164777 0.0002754058 1.380720e-04
 [819,] 0.0003165819 0.0002761494 1.386722e-04
 [820,] 0.0002781551 0.0002397957 7.376990e-05
 [821,] 0.0003165274 0.0002742276 1.372344e-04
 [822,] 0.0003504474 0.0002499742 1.238006e-04
 [823,] 0.0003536714 0.0002501070 1.251504e-04
 [824,] 0.0003132377 0.0002748131 1.358924e-04
 [825,] 0.0003142107 0.0002839782 1.429587e-04
 [826,] 0.0003253827 0.0002843688 1.498568e-04
 [827,] 0.0003124090 0.0002884861 1.450903e-04
 [828,] 0.0003224332 0.0002793676 1.444119e-04
 [829,] 0.0003230024 0.0002590869 1.292976e-04
 [830,] 0.0003179818 0.0002792942 1.418196e-04
 [831,] 0.0003196536 0.0002778038 1.416721e-04
 [832,] 0.0003190538 0.0002794802 1.425705e-04
 [833,] 0.0002907258 0.0002753409 9.044728e-05
 [834,] 0.0003213930 0.0002798070 1.440987e-04
 [835,] 0.0003366832 0.0002902483 1.592878e-04
 [836,] 0.0003213503 0.0002616049 1.202173e-04
 [837,] 0.0003131628 0.0002812003 1.403191e-04
 [838,] 0.0003147423 0.0002131580 8.885482e-05
 [839,] 0.0003182323 0.0002720255 1.365157e-04
 [840,] 0.0003206126 0.0002693879 1.358129e-04
 [841,] 0.0002771221 0.0002416132 7.867188e-05
 [842,] 0.0003166499 0.0002738562 1.370239e-04
 [843,] 0.0002993845 0.0002914722 1.383951e-04
 [844,] 0.0003191132 0.0002394499 9.731903e-05
 [845,] 0.0002918554 0.0002513715 1.079856e-04
 [846,] 0.0002916047 0.0002229125 7.221096e-05
 [847,] 0.0004014772 0.0002505918 6.385239e-05
 [848,] 0.0002890498 0.0002389479 8.086083e-05
 [849,] 0.0003118918 0.0002255338 9.105206e-05
 [850,] 0.0003010030 0.0002467666 7.897494e-05
 [851,] 0.0002762967 0.0002484671 7.820220e-05
 [852,] 0.0002736969 0.0002482633 7.921771e-05
 [853,] 0.0002796264 0.0002486406 8.036969e-05
 [854,] 0.0002736575 0.0002487464 7.740267e-05
 [855,] 0.0002725557 0.0002484105 7.759398e-05
 [856,] 0.0002698334 0.0002997738 1.029729e-04
 [857,] 0.0002811180 0.0003092953 9.273364e-05
 [858,] 0.0002421381 0.0003219862 1.016232e-04
 [859,] 0.0002595266 0.0006876599 2.223814e-04
 [860,] 0.0002676012 0.0002929378 9.882628e-05
 [861,] 0.0002693175 0.0003058616 1.055765e-04
 [862,] 0.0002667405 0.0003074436 1.038143e-04
 [863,] 0.0002652380 0.0003054844 1.015203e-04
 [864,] 0.0003113248 0.0003196656 2.178232e-04
 [865,] 0.0002648912 0.0006873754 2.435061e-04
 [866,] 0.0002674998 0.0003056544 1.038114e-04
 [867,] 0.0003141090 0.0003012293 1.944838e-04
 [868,] 0.0002688372 0.0003054391 1.049588e-04
 [869,] 0.0002973454 0.0002373345 9.840766e-05
 [870,] 0.0002943482 0.0002954610 1.048072e-04
 [871,] 0.0002683192 0.0003056058 1.045567e-04
 [872,] 0.0003139499 0.0003072059 2.033162e-04
 [873,] 0.0002860264 0.0002873437 9.650436e-05
 [874,] 0.0002687538 0.0003049586 1.046718e-04
 [875,] 0.0002684903 0.0003059484 1.048618e-04
 [876,] 0.0002675889 0.0003054407 1.038090e-04
 [877,] 0.0003283054 0.0003432805 2.779634e-04
 [878,] 0.0002685569 0.0003074172 1.055543e-04
 [879,] 0.0002678241 0.0003056544 1.041175e-04
 [880,] 0.0002692671 0.0003068647 1.059671e-04
 [881,] 0.4839948598 0.0002125500 1.702925e-01
 [882,] 0.0002671168 0.0003072637 1.041148e-04
 [883,] 0.0003041439 0.0002971543 1.711072e-04
 [884,] 0.0002688570 0.0003056470 1.050643e-04
 [885,] 0.0002679163 0.0003047459 1.038069e-04
 [886,] 0.0002684601 0.0003075301 1.055116e-04
 [887,] 0.0002687739 0.0003057567 1.050391e-04
 [888,] 0.0002665887 0.0003064966 1.032730e-04
 [889,] 0.0002676506 0.0003057071 1.039721e-04
 [890,] 0.0002666985 0.0002932420 9.821190e-05
 [891,] 0.0002675838 0.0003056544 1.038910e-04
 [892,] 0.0002682836 0.0003064437 1.048815e-04
 [893,] 0.0002664534 0.0003060340 1.029651e-04
 [894,] 0.0002664731 0.0003057529 1.028696e-04
 [895,] 0.0002681435 0.0002876252 9.674152e-05
 [896,] 0.0002681084 0.0003057204 1.044099e-04
 [897,] 0.0002675053 0.0003056544 1.038185e-04
 [898,] 0.0002918167 0.0002379164 9.424598e-05
 [899,] 0.0003015720 0.0002862297 1.007932e-04
 [900,] 0.0002681123 0.0003000822 1.019409e-04
 [901,] 0.0003131799 0.0003143259 2.129222e-04
 [902,] 0.0003127091 0.0003043178 1.969764e-04
 [903,] 0.0003185244 0.0002608261 1.418476e-04
 [904,] 0.0002707777 0.0003084898 1.078022e-04
 [905,] 0.0003074806 0.0002443960 8.454645e-05
 [906,] 0.0002698511 0.0003021171 1.040590e-04
 [907,] 0.0002706208 0.0003082471 1.075541e-04
 [908,] 0.0002710127 0.0003089974 1.082459e-04
 [909,] 0.0002692007 0.0003087165 1.064599e-04
 [910,] 0.0002687627 0.0003081837 1.058262e-04
 [911,] 0.0002848880 0.0003118231 1.338678e-04
 [912,] 0.0002616500 0.0003059964 9.703032e-05
 [913,] 0.0002677501 0.0003085074 1.050086e-04
 [914,] 0.0002684471 0.0003101253 1.063687e-04
 [915,] 0.0002671904 0.0003121315 1.059598e-04
 [916,] 0.0002897495 0.0002441814 1.005550e-04
 [917,] 0.0002694902 0.0002889107 9.211674e-05
 [918,] 0.0002907072 0.0005985991 3.042625e-04
 [919,] 0.0002929977 0.0002286494 8.743720e-05
 [920,] 0.0003142481 0.0003307110 8.330430e-05
 [921,] 0.0002503858 0.0002388637 7.725356e-05
 [922,] 0.0002893742 0.0002053265 7.336304e-05
 [923,] 0.0002991470 0.0002112745 8.116732e-05
 [924,] 0.0002952580 0.0002353201 9.224178e-05
 [925,] 0.0002953780 0.0002370238 9.348364e-05
 [926,] 0.0003008689 0.0002316324 9.261329e-05
 [927,] 0.1572031879 0.0002153667 5.033466e-02
 [928,] 0.0003110331 0.0002023541 7.476728e-05
 [929,] 0.0002824730 0.0002921625 9.427038e-05
 [930,] 0.0002970794 0.0002210660 9.255723e-05
 [931,] 0.0002621465 0.0002838599 8.668877e-05
 [932,] 0.0003144018 0.0002142414 9.011376e-05
 [933,] 0.0002662400 0.0002806131 8.560250e-05
 [934,] 0.0002824647 0.0002921673 9.424075e-05
 [935,] 0.0002824428 0.0002921402 9.401897e-05
 [936,] 0.0002824597 0.0002886867 9.305895e-05
 [937,] 0.0002824876 0.0002888770 9.322669e-05
 [938,] 0.0896194713 0.0002159247 2.810657e-02
 [939,] 0.0002660136 0.0002905734 9.153225e-05
 [940,] 0.0002823729 0.0002468114 7.974449e-05
 [941,] 0.0002824618 0.0002910397 9.384999e-05
 [942,] 0.0002694661 0.0002646289 8.714463e-05
 [943,] 0.0002507045 0.0002604975 8.688983e-05
 [944,] 0.0003357315 0.0002118667 9.316985e-05
 [945,] 0.0002814478 0.0002993501 1.017450e-04
 [946,] 0.0002947649 0.0008136047 5.512023e-04
 [947,] 0.0003105487 0.0007085094 5.784428e-04
 [948,] 0.0002969838 0.0005762972 3.924842e-04
 [949,] 0.0002826514 0.0002895070 9.325798e-05
 [950,] 0.0002826587 0.0002896166 9.317942e-05
 [951,] 0.0002826751 0.0002892694 9.290218e-05
 [952,] 0.0002826632 0.0002895835 9.329423e-05
 [953,] 0.0003563663 0.0003150805 8.532118e-05
 [954,] 0.0002986706 0.0007786967 5.534120e-04
 [955,] 0.0002826773 0.0002893999 9.288596e-05
 [956,] 0.0003275698 0.0003122284 2.192213e-04
 [957,] 0.0003259899 0.0003200864 2.418364e-04
 [958,] 0.0002826571 0.0002894719 9.312209e-05
 [959,] 0.0002959340 0.0002792013 9.588381e-05
 [960,] 0.0003459398 0.0003107244 2.458379e-04
 [961,] 0.0002822757 0.0002514913 8.138145e-05
 [962,] 0.0002826478 0.0002894981 9.318866e-05
 [963,] 0.0003012316 0.0006684672 4.849186e-04
 [964,] 0.0002826684 0.0002895484 9.299219e-05
 [965,] 0.0003124155 0.0002701470 1.633027e-04
 [966,] 0.0002985491 0.0004528829 3.071368e-04
 [967,] 0.0003054668 0.0002535760 9.759280e-05
 [968,] 0.0002827229 0.0002889679 9.261492e-05
 [969,] 0.0003140918 0.0006390489 5.351481e-04
 [970,] 0.0002824050 0.0002890015 9.295192e-05
 [971,] 0.0002827515 0.0002944191 9.556405e-05
 [972,] 0.0002823293 0.0002629946 8.601625e-05
 [973,] 0.0002823818 0.0002614757 8.559866e-05
 [974,] 0.0002917160 0.0011569820 7.608183e-04
 [975,] 0.0002827183 0.0002857721 9.183616e-05
 [976,] 0.0003109529 0.0002621177 1.480313e-04
 [977,] 0.0003137264 0.0021017773 1.955566e-03
 [978,] 0.0002824843 0.0002860295 9.191907e-05
 [979,] 0.0002826578 0.0002868340 9.226726e-05
 [980,] 0.0003113904 0.0043112715 3.488541e-03
 [981,] 0.0002827078 0.0002868124 9.212080e-05
 [982,] 0.0002943734 0.0011012538 7.510117e-04
 [983,] 0.0002827113 0.0002868536 9.211521e-05
 [984,] 0.0002826761 0.0002874582 9.236347e-05
 [985,] 0.0002837876 0.0002804911 9.472553e-05
 [986,] 0.0002826397 0.0002870128 9.229786e-05
 [987,] 0.0003648124 0.0015769177 1.916653e-03
 [988,] 0.0081688912 0.0002777676 2.723712e-03
 [989,] 0.0002826626 0.0002879988 9.272681e-05
 [990,] 0.0002851203 0.0002852212 9.217238e-05
 [991,] 0.0003407594 0.0002830497 9.404117e-05
 [992,] 0.0004425866 0.0021079617 3.319495e-03
 [993,] 0.0003770932 0.0018616966 2.396020e-03
 [994,] 0.0002827721 0.0002824826 9.106176e-05
 [995,] 0.0004526977 0.0002808835 2.763323e-04
 [996,] 0.0003312114 0.0002787743 1.268596e-04
 [997,] 0.0004751394 0.0002811718 2.895967e-04
 [998,] 0.0002826720 0.0002867453 9.226468e-05
 [999,] 0.0004599935 0.0024296999 4.075485e-03
[1000,] 0.0003483615 0.0015927574 1.823216e-03
[1001,] 0.0002822548 0.0002563854 8.352129e-05
[1002,] 0.0002822269 0.0002579096 8.400534e-05
[1003,] 0.0002778311 0.0002728464 8.589203e-05
[1004,] 0.0002826727 0.0002867493 9.224621e-05
[1005,] 0.0004906739 0.0024148439 4.387659e-03
[1006,] 0.0002824590 0.0002564033 8.380265e-05
[1007,] 0.0004562086 0.0027076047 4.554325e-03
[1008,] 0.0004308859 0.0014396472 2.096895e-03
[1009,] 0.0003740107 0.0016225824 2.039717e-03
[1010,] 0.0004844984 0.0029072760 5.313521e-03
[1011,] 0.0004697758 0.0034057993 6.096463e-03
[1012,] 0.0004644873 0.0028435473 4.920160e-03
[1013,] 0.0004593970 0.0024760422 4.157935e-03
[1014,] 0.0004738395 0.0026766385 4.712973e-03
[1015,] 0.0002962161 0.0002975479 1.082242e-04
[1016,] 0.0004130792 0.0036266772 5.545975e-03
[1017,] 0.0004705952 0.0024546630 4.241127e-03
[1018,] 0.0002895807 0.0003081154 1.218844e-04
[1019,] 0.0003593316 0.0009647932 1.077977e-03
[1020,] 0.0003527770 0.0009252116 1.005720e-03
[1021,] 0.0003253409 0.0005071859 4.593193e-04
[1022,] 0.0003229295 0.0012810074 1.254936e-03
[1023,] 0.0003500732 0.0009746397 1.056287e-03
[1024,] 0.0003527410 0.0008330821 8.929465e-04
[1025,] 0.0003419269 0.0010749759 1.145095e-03
[1026,] 0.0003588976 0.0002730261 2.041484e-04
[1027,] 0.0003543390 0.0002729518 2.015414e-04
[1028,] 0.0003644382 0.0011856179 1.383284e-03
[1029,] 0.0003041069 0.0047113108 3.739340e-03
[1030,] 0.0003480285 0.0009644777 1.037132e-03
[1031,] 0.0003104794 0.0002858482 1.017102e-04
[1032,] 0.0003104218 0.0041847084 3.685225e-03
[1033,] 0.0003803646 0.0094949458 1.365732e-02
[1034,] 0.0004129328 0.0017908968 2.561789e-03
[1035,] 0.0003086531 0.0042838775 3.681480e-03
[1036,] 0.0003500291 0.0037843693 4.607652e-03
[1037,] 0.0003006149 0.0003455661 1.774167e-04
[1038,] 0.0002744731 0.0002857080 8.989159e-05
[1039,] 0.0002968376 0.0003048802 1.236898e-04
[1040,] 0.0003011863 0.0036014436 2.777956e-03
[1041,] 0.0004099516 0.0015564473 2.169084e-03
[1042,] 0.0003613793 0.0002745738 2.087845e-04
[1043,] 0.0003172253 0.0084537379 8.162217e-03
[1044,] 0.0003758382 0.0002682172 2.009396e-04
[1045,] 0.0004074107 0.0015998106 2.219836e-03
[1046,] 0.0004080718 0.0016473340 2.298358e-03
[1047,] 0.0004139593 0.0014962288 2.100064e-03
[1048,] 0.0004157325 0.0016121222 2.295558e-03
[1049,] 0.0004067819 0.0014390311 1.968059e-03
[1050,] 0.0003209180 0.0045108077 4.563170e-03
[1051,] 0.0004303455 0.0015882293 2.354749e-03
[1052,] 0.0003928740 0.0002733037 2.221985e-04
[1053,] 0.0004168889 0.0016124455 2.304011e-03
[1054,] 0.0004046087 0.0019338195 2.717476e-03
[1055,] 0.0004193483 0.0015935954 2.290171e-03
[1056,] 0.0004264781 0.0015768267 2.310114e-03
[1057,] 0.0004184979 0.0016332645 2.348546e-03
[1058,] 0.0002809820 0.0002472781 7.855313e-05
[1059,] 0.0002810623 0.0002468651 7.835176e-05
[1060,] 0.0004515679 0.0028060573 4.724765e-03
[1061,] 0.0004118448 0.0016770437 2.371632e-03
[1062,] 0.0004147261 0.0012722704 1.752495e-03
[1063,] 0.0003943214 0.0029707377 4.202219e-03
[1064,] 0.0003764341 0.0009558658 1.129377e-03
[1065,] 0.0003674138 0.0003240907 3.030817e-04
[1066,] 0.0005623432 0.0006010651 9.765519e-04
[1067,] 0.0004017480 0.0002272848 1.379231e-04
[1068,] 0.0004693224 0.0003072090 3.556750e-04
[1069,] 0.0003953408 0.0002442519 1.759155e-04
[1070,] 0.0003573947 0.0003929474 3.744914e-04
[1071,] 0.0002899042 0.0003076143 9.050920e-05
[1072,] 0.0002847936 0.0002239840 8.017419e-05
[1073,] 0.0003014827 0.0002448258 8.852068e-05
[1074,] 0.0002932127 0.0002263909 7.569312e-05
[1075,] 0.0002898167 0.0002250461 7.288819e-05
[1076,] 0.0002874276 0.0002268959 7.315626e-05
[1077,] 0.0002832151 0.0002225739 7.845168e-05
[1078,] 0.0002910523 0.0002265355 7.328874e-05
[1079,] 0.0002958567 0.0003797504 2.461977e-04
[1080,] 0.0002821873 0.0002204070 7.699898e-05
[1081,] 0.0002960100 0.0003330072 2.124272e-04
[1082,] 0.0002966185 0.0003114134 1.978393e-04
[1083,] 0.0002801894 0.0002199839 7.546382e-05
[1084,] 0.0002915277 0.0002440259 8.452754e-05
[1085,] 0.0002713300 0.0002902025 9.019038e-05
[1086,] 0.0003022078 0.0002984377 1.992423e-04
[1087,] 0.0002921052 0.0002446259 8.558262e-05
[1088,] 0.0003101155 0.0002567696 6.865899e-05
[1089,] 0.0002886810 0.0002302810 7.075166e-05
[1090,] 0.0003196114 0.0002395432 1.131774e-04
[1091,] 0.0003152993 0.0002949912 1.387196e-04
[1092,] 0.0002979223 0.0002575291 9.550566e-05
[1093,] 0.0002789199 0.0002228463 7.744326e-05
[1094,] 0.0002888901 0.0002278228 7.328170e-05
[1095,] 0.0002836874 0.0002194692 7.604965e-05
[1096,] 0.0002751442 0.0002207325 7.457161e-05
[1097,] 0.0002935885 0.0002432317 8.321390e-05
[1098,] 0.0002764051 0.0015014350 1.981682e-04
[1099,] 0.0003124271 0.0002434219 8.870830e-05
[1100,] 0.0003281816 0.0003003017 1.636316e-04
[1101,] 0.0004860460 0.0004208309 6.103458e-04
[1102,] 0.0004788965 0.0004245465 6.076747e-04
[1103,] 0.0003068555 0.0002431362 8.195966e-05
[1104,] 0.0002879919 0.0002616196 8.552986e-05
[1105,] 0.0002903149 0.0002220696 7.157875e-05
[1106,] 0.0002879776 0.0002570777 8.434859e-05
[1107,] 0.0015896562 0.0004189258 6.625545e-04
[1108,] 0.0002900678 0.0002266569 7.302805e-05
[1109,] 0.0002903921 0.0002207331 7.116501e-05
[1110,] 0.0002887710 0.0002239833 7.352764e-05
[1111,] 0.0002879788 0.0002609333 8.554179e-05
[1112,] 0.0002879877 0.0002624389 8.591044e-05
[1113,] 0.0002899063 0.0002564240 8.595994e-05
[1114,] 0.0002902534 0.0002231646 7.192336e-05
[1115,] 0.0002899929 0.0002221585 7.183225e-05
[1116,] 0.0002899930 0.0002205953 7.139750e-05
[1117,] 0.0002879879 0.0002651792 8.672795e-05
[1118,] 0.0002778192 0.0002864236 9.087621e-05
[1119,] 0.0003097867 0.0002890707 1.083369e-04
[1120,] 0.0002880068 0.0002621320 8.551804e-05
[1121,] 0.0002888174 0.0002326570 7.644183e-05
[1122,] 0.0002888063 0.0002403865 7.906526e-05
[1123,] 0.0002880092 0.0002633442 8.588581e-05
[1124,] 0.0002778020 0.0002863960 9.090292e-05
[1125,] 0.0044842724 0.0003533334 1.840911e-03
[1126,] 0.0003007097 0.0002630236 9.802805e-05
[1127,] 0.0002953110 0.0003117250 1.296874e-04
[1128,] 0.0002926605 0.0002947696 9.005673e-05
[1129,] 0.0002582774 0.0003425577 1.026745e-04
[1130,] 0.0002582809 0.0003408202 1.022053e-04
[1131,] 0.0002887450 0.0002321114 7.615765e-05
[1132,] 0.0002859873 0.0002608881 9.530116e-05
[1133,] 0.0002365470 0.0004393955 9.286007e-05
[1134,] 0.0003054752 0.0002889759 1.063231e-04
[1135,] 0.0002992920 0.0002722394 1.064794e-04
[1136,] 0.0003014596 0.0002677893 1.031274e-04
[1137,] 0.0002884868 0.0002804836 9.195235e-05
[1138,] 0.0002779084 0.0002912113 9.276174e-05
[1139,] 0.0002360902 0.0003430289 8.836836e-05
[1140,] 0.0002928822 0.0002300686 8.166584e-05
[1141,] 0.0003009720 0.0002922977 1.074563e-04
[1142,] 0.0002744206 0.0002855219 8.983230e-05
[1143,] 0.0002795278 0.0002123398 7.228219e-05
[1144,] 0.0002603775 0.0003585765 1.100292e-04
[1145,] 0.0002927860 0.0002206260 7.724300e-05
[1146,] 0.0002902241 0.0002122248 7.232775e-05
[1147,] 0.0002893663 0.0002305769 7.872964e-05
[1148,] 0.0002900544 0.0002008050 6.685306e-05
[1149,] 0.0002858213 0.0003187385 1.345169e-04
[1150,] 0.0002900637 0.0002005908 6.668775e-05
[1151,] 0.0002895524 0.0002294400 7.852437e-05
[1152,] 0.0002361311 0.0003823376 9.335009e-05
[1153,] 0.0003198244 0.0003947494 2.622417e-04
[1154,] 0.0002888767 0.0002773455 9.378016e-05
[1155,] 0.0002899661 0.0002072425 6.890039e-05
[1156,] 0.0002975312 0.0002966587 1.099042e-04
[1157,] 0.0002886406 0.0002472585 8.279330e-05
[1158,] 0.0002604122 0.0003107633 8.850021e-05
[1159,] 0.0002896498 0.0002077612 6.875094e-05
[1160,] 0.0002886145 0.0002377815 7.951739e-05
[1161,] 0.0002894540 0.0002047121 6.779474e-05
[1162,] 0.0002892141 0.0002475949 8.455076e-05
[1163,] 0.0002888645 0.0002537402 8.590289e-05
[1164,] 0.0002898502 0.0002082218 6.918980e-05
[1165,] 0.0002889246 0.0002938598 1.004439e-04
[1166,] 0.0002888642 0.0002912714 9.932587e-05
[1167,] 0.0002903854 0.0002075139 6.930696e-05
[1168,] 0.0002904806 0.0002083558 6.975441e-05
[1169,] 0.0002902917 0.0002087656 6.984815e-05
[1170,] 0.0002881585 0.0003055926 1.040061e-04
[1171,] 0.0002576221 0.0002974825 1.066458e-04
[1172,] 0.0002898580 0.0002531632 8.424536e-05
[1173,] 0.0002951394 0.0004581193 2.032056e-04
[1174,] 0.0002916350 0.0002956710 1.059209e-04
[1175,] 0.0002956209 0.0004860992 2.199869e-04
[1176,] 0.0002883342 0.0002946625 1.015245e-04
[1177,] 0.0002943025 0.0003702213 1.569917e-04
[1178,] 0.0002944843 0.0003795254 1.621965e-04
[1179,] 0.0002886140 0.0002901755 1.006267e-04
[1180,] 0.0002951217 0.0003132675 1.191531e-04
[1181,] 0.0002881593 0.0002988174 1.024442e-04
[1182,] 0.0002750775 0.0003383740 1.345571e-04
[1183,] 0.0002414977 0.0003382763 7.888710e-05
[1184,] 0.0002389831 0.0003362120 8.059704e-05
[1185,] 0.0002679745 0.0003831729 1.405656e-04
[1186,] 0.0002757492 0.0002343433 8.453016e-05
[1187,] 0.0002678038 0.0001996668 6.417549e-05
[1188,] 0.0002680291 0.0002235118 6.406146e-05
[1189,] 0.0002693926 0.0002004257 6.345392e-05
[1190,] 0.0002889151 0.0002194054 7.062768e-05
[1191,] 0.0002608792 0.0002346440 7.417119e-05
[1192,] 0.0002602562 0.0002405135 7.513906e-05
[1193,] 0.0002927903 0.0003409524 9.847947e-05
[1194,] 0.0002959108 0.0002794575 8.417236e-05
[1195,] 0.0002898252 0.0003644076 1.233823e-04
[1196,] 0.0002628055 0.0002045125 6.655320e-05
[1197,] 0.0002622316 0.0002037975 6.240070e-05
[1198,] 0.0002634960 0.0002068398 6.257331e-05
[1199,] 0.0002627974 0.0002044433 6.242358e-05
[1200,] 0.0002974094 0.0002651972 8.432181e-05
[1201,] 0.0002612215 0.0002585404 7.854786e-05
[1202,] 0.0002688827 0.0002466326 8.576735e-05
[1203,] 0.0002638989 0.0002095299 6.288719e-05
[1204,] 0.0002613680 0.0002584500 7.862127e-05
[1205,] 0.0002686865 0.0002114501 7.073217e-05
[1206,] 0.0002696646 0.0002113417 7.097781e-05
[1207,] 0.0002519406 0.0003187635 7.686575e-05
[1208,] 0.0002629096 0.0002020814 6.528249e-05
[1209,] 0.0002688912 0.0002420396 8.373121e-05
[1210,] 0.0002687861 0.0002393973 8.234395e-05
[1211,] 0.0002746245 0.0002860188 9.176332e-05
[1212,] 0.0002691399 0.0002504683 8.762804e-05
[1213,] 0.0002802588 0.0002087012 6.905871e-05
[1214,] 0.0002708510 0.0002471661 8.715626e-05
[1215,] 0.0002660970 0.0002234285 7.207188e-05
[1216,] 0.0002668130 0.0002143988 7.168110e-05
[1217,] 0.0002651119 0.0002230262 7.152377e-05
[1218,] 0.0002860511 0.0003344606 1.070781e-04
[1219,] 0.0002674326 0.0002495015 8.609825e-05
[1220,] 0.0002670500 0.0002480801 8.525131e-05
[1221,] 0.0002871518 0.0003329981 1.123411e-04
[1222,] 0.0002615993 0.0002585371 7.865005e-05
[1223,] 0.0002644263 0.0002231574 7.142703e-05
[1224,] 0.0002666202 0.0002484298 8.511380e-05
[1225,] 0.0002917001 0.0002816601 9.228537e-05
[1226,] 0.0002657247 0.0002470026 8.396411e-05
[1227,] 0.0002615909 0.0002044280 6.246640e-05
[1228,] 0.0003348745 0.0002753546 1.180910e-04
[1229,] 0.0003338389 0.0002754290 1.178028e-04
[1230,] 0.0002596368 0.0002071634 6.472050e-05
[1231,] 0.0002625556 0.0002980585 9.055808e-05
[1232,] 0.0002913222 0.0002313220 7.472804e-05
[1233,] 0.0002595954 0.0002628304 7.661046e-05
[1234,] 0.0002898429 0.0003703841 1.265880e-04
[1235,] 0.0002649623 0.0002819997 8.662705e-05
[1236,] 0.0002595522 0.0002612534 7.629099e-05
[1237,] 0.0002901817 0.0002168747 7.173082e-05
[1238,] 0.0002894647 0.0002386947 7.750046e-05
[1239,] 0.0002892672 0.0002448872 7.968961e-05
[1240,] 0.0002612945 0.0002298749 7.130880e-05
[1241,] 0.0002570341 0.0002745318 8.687049e-05
[1242,] 0.0002879408 0.0003142841 1.004932e-04
[1243,] 0.0002879389 0.0003130147 1.001176e-04
[1244,] 0.0002878899 0.0003119864 1.001190e-04
[1245,] 0.0002879388 0.0003078610 9.855144e-05
[1246,] 0.0002879773 0.0003083763 9.857179e-05
[1247,] 0.0002879679 0.0003014136 9.650674e-05
[1248,] 0.0002878030 0.0002648548 8.705639e-05
[1249,] 0.0002880039 0.0002732576 8.802171e-05
[1250,] 0.0002878136 0.0002597103 8.496137e-05
[1251,] 0.0002886551 0.0003383362 1.177942e-04
[1252,] 0.0002895765 0.0002316323 7.636604e-05
[1253,] 0.0002989569 0.0002991918 1.223503e-04
[1254,] 0.0003026423 0.0003059604 1.292397e-04
[1255,] 0.0002723740 0.0002365914 6.720618e-05
[1256,] 0.0002895414 0.0002545740 8.345736e-05
[1257,] 0.0002699903 0.0002838970 8.761183e-05
[1258,] 0.0002904631 0.0002517810 8.091475e-05
[1259,] 0.0003043328 0.0002241032 8.076170e-05
[1260,] 0.0002921388 0.0003432807 1.240815e-04
[1261,] 0.0002909547 0.0002685772 9.352165e-05
[1262,] 0.0002909293 0.0002637031 9.160329e-05
[1263,] 0.0002910045 0.0002671030 9.302927e-05
[1264,] 0.0002909237 0.0002680777 9.326956e-05
[1265,] 0.0002909001 0.0002685066 9.340080e-05
[1266,] 0.0002908689 0.0002686515 9.340077e-05
[1267,] 0.0002909399 0.0002687903 9.357757e-05
[1268,] 0.0002909014 0.0002700142 9.398122e-05
[1269,] 0.0002909015 0.0002694950 9.378235e-05
[1270,] 0.0002909013 0.0002693340 9.372021e-05
[1271,] 0.0002888305 0.0002531842 8.487684e-05
[1272,] 0.0002909515 0.0002553393 8.838448e-05
[1273,] 0.0002824163 0.0002893480 9.551447e-05
[1274,] 0.0002908306 0.0002586076 8.947316e-05
[1275,] 0.0002946689 0.0002896833 1.093938e-04
[1276,] 0.0003111441 0.0002575538 7.901003e-05
[1277,] 0.0003040583 0.0002454618 7.692464e-05
[1278,] 0.0003077093 0.0002323665 7.451360e-05
[1279,] 0.0002900831 0.0002201530 7.304538e-05
[1280,] 0.0002980859 0.0002294297 8.381146e-05
[1281,] 0.0002900944 0.0002200776 7.300049e-05
[1282,] 0.0002959034 0.0002906996 1.057576e-04
[1283,] 0.0003061613 0.0002652786 9.275688e-05
[1284,] 0.0002902082 0.0002046009 6.716886e-05
[1285,] 0.0002933377 0.0002161592 6.982839e-05
[1286,] 0.0002983289 0.0002794701 9.553736e-05
[1287,] 0.0003145177 0.0002221340 8.026316e-05
[1288,] 0.0002998658 0.0002820399 9.140483e-05
[1289,] 0.0003025175 0.0002859963 9.174971e-05
[1290,] 0.0003170125 0.0002103781 8.065683e-05
[1291,] 0.0003302297 0.0002160874 8.718431e-05
[1292,] 0.0003104553 0.0002089807 7.304878e-05
[1293,] 0.0003175201 0.0002094221 8.001803e-05
[1294,] 0.0003175879 0.0002093834 8.000251e-05
[1295,] 0.0003183329 0.0002084124 7.938583e-05
[1296,] 0.0003173103 0.0002081435 7.893233e-05
[1297,] 0.0003171866 0.0002070478 7.798600e-05
[1298,] 0.0003102519 0.0002172901 8.337115e-05
[1299,] 0.0003089786 0.0002189364 8.406307e-05
[1300,] 0.0003104675 0.0002393237 9.724645e-05
[1301,] 0.0003138738 0.0002458561 1.025376e-04
[1302,] 0.0003088572 0.0002433613 9.889349e-05
[1303,] 0.0003099809 0.0002448632 1.001025e-04
[1304,] 0.0003068243 0.0002403957 9.623542e-05
[1305,] 0.0003061188 0.0002397191 9.551594e-05
[1306,] 0.0003119227 0.0002442219 1.006454e-04
[1307,] 0.0003074430 0.0002372196 9.466936e-05
[1308,] 0.0003055095 0.0002604627 9.097804e-05
[1309,] 0.0003143289 0.0002409794 9.977181e-05
[1310,] 0.0003065606 0.0002403610 9.609042e-05
[1311,] 0.0003117018 0.0002438800 1.003418e-04
[1312,] 0.0003019579 0.0002362408 9.165933e-05
[1313,] 0.0003062597 0.0002399770 9.573007e-05
[1314,] 0.0003062095 0.0002397751 9.558995e-05
[1315,] 0.0003064424 0.0002395425 9.556570e-05
[1316,] 0.0003074351 0.0002377212 9.497560e-05
[1317,] 0.0003051228 0.0002328887 9.116259e-05
[1318,] 0.0003057566 0.0002420849 9.665830e-05
[1319,] 0.0003054268 0.0002361383 9.316544e-05
[1320,] 0.0003049574 0.0002365798 9.320524e-05
[1321,] 0.0003049314 0.0002360481 9.288979e-05
[1322,] 0.0003040712 0.0002375763 9.335466e-05
[1323,] 0.0003038882 0.0002363986 9.260605e-05
[1324,] 0.0003103065 0.0002390042 9.679098e-05
[1325,] 0.0003038447 0.0002378734 9.341391e-05
[1326,] 0.0003038581 0.0002361684 9.246504e-05
[1327,] 0.0003041236 0.0002393773 9.438685e-05
[1328,] 0.0003039602 0.0002401207 9.472278e-05
[1329,] 0.0003095270 0.0002417276 9.805113e-05
[1330,] 0.0002998603 0.0002310489 8.786702e-05
[1331,] 0.0003044285 0.0002375613 9.351328e-05
[1332,] 0.0003045414 0.0002334052 9.120774e-05
[1333,] 0.0003048199 0.0002369926 9.337218e-05
[1334,] 0.0003030824 0.0002348343 9.136924e-05
[1335,] 0.0003044956 0.0002338355 9.143721e-05
[1336,] 0.0003043058 0.0002332813 9.103656e-05
[1337,] 0.0003086009 0.0002343796 9.330161e-05
[1338,] 0.0003038268 0.0002335585 9.098470e-05
[1339,] 0.0003053794 0.0002843852 1.161467e-04
[1340,] 0.0002898024 0.0002152232 7.134010e-05
[1341,] 0.0003056588 0.0002361520 9.327256e-05
[1342,] 0.0003035895 0.0002362125 9.230768e-05
[1343,] 0.0003090069 0.0002395887 9.649471e-05
[1344,] 0.0003035338 0.0002884911 1.167439e-04
[1345,] 0.0003103203 0.0002417239 9.842166e-05
[1346,] 0.0003042088 0.0002397044 9.461670e-05
[1347,] 0.0002901960 0.0002846248 9.350464e-05
[1348,] 0.0003191926 0.0003081631 1.447657e-04
[1349,] 0.0003061228 0.0002929498 1.214134e-04
[1350,] 0.0003104975 0.0002367297 9.547848e-05
[1351,] 0.0003103720 0.0002430141 9.920619e-05
[1352,] 0.0002905010 0.0002367523 7.963063e-05
[1353,] 0.0003132524 0.0002344949 9.524563e-05
[1354,] 0.0002478483 0.0003081557 7.720258e-05
[1355,] 0.0003125029 0.0002290130 9.151363e-05
[1356,] 0.0003075570 0.0002651247 1.057257e-04
[1357,] 0.0002681218 0.0002826663 8.695073e-05
[1358,] 0.0002910864 0.0002882681 9.817691e-05
[1359,] 0.0002898813 0.0002305031 7.717126e-05
[1360,] 0.0003059264 0.0002179489 8.246579e-05
[1361,] 0.0002376749 0.0003883367 8.956167e-05
[1362,] 0.0003144686 0.0002245667 8.934910e-05
[1363,] 0.0003117806 0.0002220012 8.678658e-05
[1364,] 0.0003132443 0.0002215845 8.699451e-05
[1365,] 0.0003086447 0.0002194770 8.430221e-05
[1366,] 0.0003120019 0.0002222824 8.703435e-05
[1367,] 0.0002744535 0.0002976945 9.954857e-05
[1368,] 0.0003144166 0.0002224973 8.797439e-05
[1369,] 0.0002682850 0.0002827798 8.706361e-05
[1370,] 0.0002920654 0.0002375729 8.437744e-05
[1371,] 0.0002896268 0.0002335210 8.143961e-05
[1372,] 0.0002886716 0.0002124275 7.061736e-05
[1373,] 0.0003014378 0.0002534485 9.415366e-05
[1374,] 0.0003019148 0.0002577824 9.710408e-05
[1375,] 0.0002907976 0.0002153142 7.256635e-05
[1376,] 0.0003014669 0.0002556392 9.554785e-05
[1377,] 0.0002909199 0.0002144530 7.219326e-05
[1378,] 0.0002890402 0.0002129047 7.099934e-05
[1379,] 0.0002890328 0.0002130688 7.108236e-05
[1380,] 0.0002623649 0.0002996831 8.686713e-05
[1381,] 0.0002619305 0.0002994187 8.712041e-05
[1382,] 0.0002913925 0.0002129578 7.154858e-05
[1383,] 0.0002893747 0.0002112955 7.010778e-05
[1384,] 0.0003356845 0.0002773362 1.209318e-04
[1385,] 0.0002718102 0.0002499498 7.009023e-05
[1386,] 0.0002890752 0.0002114142 7.020015e-05
[1387,] 0.0003156094 0.0002660487 9.248680e-05
[1388,] 0.0003150999 0.0002662211 9.199151e-05
[1389,] 0.0002911874 0.0002160959 7.188100e-05
[1390,] 0.0002903408 0.0002114362 7.060305e-05
[1391,] 0.0002906941 0.0002279352 7.735473e-05
[1392,] 0.0002903217 0.0002108778 7.019705e-05
[1393,] 0.0002903297 0.0002115209 7.064742e-05
[1394,] 0.0002901591 0.0002112074 7.040555e-05
[1395,] 0.0002903285 0.0002109284 7.023464e-05
[1396,] 0.0002612097 0.0002562596 7.790845e-05
[1397,] 0.0002902152 0.0002109103 7.019163e-05
[1398,] 0.0002899304 0.0002250337 7.543062e-05
[1399,] 0.0002902157 0.0002109899 7.027052e-05
[1400,] 0.0002905372 0.0002279283 7.723043e-05
[1401,] 0.0002905936 0.0002273384 7.703231e-05
[1402,] 0.0002907054 0.0002180966 7.338177e-05
[1403,] 0.0002904289 0.0002107299 7.000308e-05
[1404,] 0.0002746112 0.0002517506 7.002913e-05
[1405,] 0.0002904672 0.0002107040 7.004192e-05
[1406,] 0.0002860931 0.0002804720 9.349150e-05
[1407,] 0.0002896069 0.0002085946 6.747349e-05
[1408,] 0.0002901862 0.0002393378 8.040693e-05
[1409,] 0.0002894085 0.0002112506 6.990068e-05
[1410,] 0.0002893752 0.0002115374 6.986325e-05
[1411,] 0.0002892777 0.0002116197 6.987862e-05
[1412,] 0.0002895058 0.0002113227 6.986966e-05
[1413,] 0.0002892003 0.0002112893 6.984970e-05
[1414,] 0.0002899565 0.0002422751 8.107671e-05
[1415,] 0.0002890458 0.0002112212 6.984744e-05
[1416,] 0.0002891186 0.0002116989 7.008822e-05
[1417,] 0.0002893756 0.0002140775 7.063039e-05
[1418,] 0.0002891379 0.0002247764 7.505432e-05
[1419,] 0.0002896840 0.0002176079 7.190556e-05
[1420,] 0.0002948309 0.0002773886 9.593924e-05
[1421,] 0.0002906714 0.0002956267 1.020269e-04
[1422,] 0.0002628516 0.0002894278 8.657343e-05
[1423,] 0.0002936317 0.0002792532 9.621891e-05
[1424,] 0.0002881480 0.0002851917 9.397084e-05
[1425,] 0.0003022926 0.0002792692 9.722915e-05
[1426,] 0.0002897676 0.0002356906 7.737241e-05
```
