## Supplementary material for "Characterization of shared and ancestry-specific signals driving complex traits using multi-ancestry fine-mapping": s1_data.bim

```
9	chr9:95827732:T:C	0	95827732	C	T
9	chr9:95827862:A:G	0	95827862	G	A
9	chr9:95830629:T:C	0	95830629	C	T
9	chr9:95831462:C:G	0	95831462	G	C
9	chr9:95831713:C:G	0	95831713	G	C
9	chr9:95832060:A:G	0	95832060	G	A
9	chr9:95833249:G:T	0	95833249	T	G
9	chr9:95833293:T:G	0	95833293	G	T
9	chr9:95833707:G:GA	0	95833707	GA	G
9	chr9:95834463:A:G	0	95834463	G	A
9	chr9:95834920:T:C	0	95834920	C	T
9	chr9:95836062:ATGCATGAATCAGTGTCCC:A	0	95836062	A	ATGCATGAATCAGTGTCCC
9	chr9:95836685:T:C	0	95836685	C	T
9	chr9:95836991:T:C	0	95836991	C	T
9	chr9:95837325:T:C	0	95837325	C	T
9	chr9:95838543:C:T	0	95838543	T	C
9	chr9:95838602:T:C	0	95838602	C	T
9	chr9:95839592:CTGCCTCTAGCA:C	0	95839592	C	CTGCCTCTAGCA
9	chr9:95839715:T:C	0	95839715	C	T
9	chr9:95840724:G:T	0	95840724	T	G
9	chr9:95841023:T:C	0	95841023	C	T
9	chr9:95841352:T:C	0	95841352	C	T
9	chr9:95844270:T:C	0	95844270	C	T
9	chr9:95845707:G:T	0	95845707	T	G
9	chr9:95846707:G:A	0	95846707	A	G
9	chr9:95846938:G:T	0	95846938	T	G
9	chr9:95847043:C:T	0	95847043	T	C
9	chr9:95847065:A:C	0	95847065	C	A
9	chr9:95847873:G:A	0	95847873	A	G
9	chr9:95848094:G:A	0	95848094	A	G
9	chr9:95848968:A:G	0	95848968	G	A
9	chr9:95850234:A:G	0	95850234	G	A
9	chr9:95851337:A:G	0	95851337	G	A
9	chr9:95851382:C:T	0	95851382	T	C
9	chr9:95851501:G:A	0	95851501	A	G
9	chr9:95852134:T:C	0	95852134	C	T
9	chr9:95852897:T:G	0	95852897	G	T
9	chr9:95853125:G:A	0	95853125	A	G
9	chr9:95853844:A:C	0	95853844	C	A
9	chr9:95854461:G:A	0	95854461	A	G
9	chr9:95857698:G:A	0	95857698	A	G
9	chr9:95859068:T:C	0	95859068	C	T
9	chr9:95860149:A:C	0	95860149	C	A
9	chr9:95861285:G:A	0	95861285	A	G
9	chr9:95864113:G:A	0	95864113	A	G
9	chr9:95864195:G:A	0	95864195	A	G
9	chr9:95864396:C:T	0	95864396	T	C
9	chr9:95864410:C:CA	0	95864410	CA	C
9	chr9:95865794:A:G	0	95865794	G	A
9	chr9:95866280:G:C	0	95866280	C	G
9	chr9:95866942:A:G	0	95866942	G	A
9	chr9:95867168:T:C	0	95867168	C	T
9	chr9:95867894:C:T	0	95867894	T	C
9	chr9:95868461:T:C	0	95868461	C	T
9	chr9:95868574:T:C	0	95868574	C	T
9	chr9:95869593:T:C	0	95869593	C	T
9	chr9:95871542:T:C	0	95871542	C	T
9	chr9:95871561:T:G	0	95871561	G	T
9	chr9:95872163:C:T	0	95872163	T	C
9	chr9:95873061:C:T	0	95873061	T	C
9	chr9:95873393:C:T	0	95873393	T	C
9	chr9:95873901:G:C	0	95873901	C	G
9	chr9:95875148:C:T	0	95875148	T	C
9	chr9:95876024:C:T	0	95876024	T	C
9	chr9:95876560:T:G	0	95876560	G	T
9	chr9:95877165:C:G	0	95877165	G	C
9	chr9:95878389:T:C	0	95878389	C	T
9	chr9:95878884:A:G	0	95878884	G	A
9	chr9:95883144:A:G	0	95883144	G	A
9	chr9:95887710:T:G	0	95887710	G	T
9	chr9:95887764:A:G	0	95887764	G	A
9	chr9:95888658:C:G	0	95888658	G	C
9	chr9:95888739:C:T	0	95888739	T	C
9	chr9:95889966:C:T	0	95889966	T	C
9	chr9:95891946:C:T	0	95891946	T	C
9	chr9:95892512:C:T	0	95892512	T	C
9	chr9:95893031:T:G	0	95893031	G	T
9	chr9:95893511:G:T	0	95893511	T	G
9	chr9:95894091:C:A	0	95894091	A	C
9	chr9:95894880:G:A	0	95894880	A	G
9	chr9:95895790:G:A	0	95895790	A	G
9	chr9:95895792:T:G	0	95895792	G	T
9	chr9:95895888:G:A	0	95895888	A	G
9	chr9:95896624:A:G	0	95896624	G	A
9	chr9:95897211:T:C	0	95897211	C	T
9	chr9:95898874:A:G	0	95898874	G	A
9	chr9:95899606:G:A	0	95899606	A	G
9	chr9:95899864:G:T	0	95899864	T	G
9	chr9:95900004:G:A	0	95900004	A	G
9	chr9:95900857:C:T	0	95900857	T	C
9	chr9:95901235:G:A	0	95901235	A	G
9	chr9:95902082:G:T	0	95902082	T	G
9	chr9:95902154:CTGAA:C	0	95902154	C	CTGAA
9	chr9:95902404:C:T	0	95902404	T	C
9	chr9:95902439:C:A	0	95902439	A	C
9	chr9:95902665:G:A	0	95902665	A	G
9	chr9:95903631:TTAGAAAA:T	0	95903631	T	TTAGAAAA
9	chr9:95903798:C:A	0	95903798	A	C
9	chr9:95904189:A:T	0	95904189	T	A
9	chr9:95905641:A:G	0	95905641	G	A
9	chr9:95905928:T:G	0	95905928	G	T
9	chr9:95907978:A:G	0	95907978	G	A
9	chr9:95908011:C:T	0	95908011	T	C
9	chr9:95909122:G:A	0	95909122	A	G
9	chr9:95910759:C:T	0	95910759	T	C
9	chr9:95912258:A:G	0	95912258	G	A
9	chr9:95913350:G:A	0	95913350	A	G
9	chr9:95913486:C:T	0	95913486	T	C
9	chr9:95913600:T:C	0	95913600	C	T
9	chr9:95914885:TA:T	0	95914885	T	TA
9	chr9:95915202:C:A	0	95915202	A	C
9	chr9:95916982:G:C	0	95916982	C	G
9	chr9:95917359:G:T	0	95917359	T	G
9	chr9:95918988:T:C	0	95918988	C	T
9	chr9:95919166:C:T	0	95919166	T	C
9	chr9:95919947:G:A	0	95919947	A	G
9	chr9:95920934:G:A	0	95920934	A	G
9	chr9:95921018:G:A	0	95921018	A	G
9	chr9:95921070:C:T	0	95921070	T	C
9	chr9:95921689:G:A	0	95921689	A	G
9	chr9:95922634:C:T	0	95922634	T	C
9	chr9:95923515:A:G	0	95923515	G	A
9	chr9:95923583:G:C	0	95923583	C	G
9	chr9:95923942:GGGTGGGA:G	0	95923942	G	GGGTGGGA
9	chr9:95925831:T:TATA	0	95925831	TATA	T
9	chr9:95928855:T:C	0	95928855	C	T
9	chr9:95928975:G:A	0	95928975	A	G
9	chr9:95929529:A:G	0	95929529	G	A
9	chr9:95930617:G:A	0	95930617	A	G
9	chr9:95930753:G:A	0	95930753	A	G
9	chr9:95931019:A:G	0	95931019	G	A
9	chr9:95931728:A:G	0	95931728	G	A
9	chr9:95932339:T:C	0	95932339	C	T
9	chr9:95932359:T:C	0	95932359	C	T
9	chr9:95932553:T:G	0	95932553	G	T
9	chr9:95933017:C:T	0	95933017	T	C
9	chr9:95934827:G:A	0	95934827	A	G
9	chr9:95935116:G:A	0	95935116	A	G
9	chr9:95935681:T:A	0	95935681	A	T
9	chr9:95936914:G:A	0	95936914	A	G
9	chr9:95938114:C:T	0	95938114	T	C
9	chr9:95938979:AT:A	0	95938979	A	AT
9	chr9:95939247:T:C	0	95939247	C	T
9	chr9:95939519:T:C	0	95939519	C	T
9	chr9:95939738:T:C	0	95939738	C	T
9	chr9:95939958:G:A	0	95939958	A	G
9	chr9:95939980:C:T	0	95939980	T	C
9	chr9:95943247:G:T	0	95943247	T	G
9	chr9:95943798:G:A	0	95943798	A	G
9	chr9:95943946:A:G	0	95943946	G	A
9	chr9:95943961:T:C	0	95943961	C	T
9	chr9:95944085:A:G	0	95944085	G	A
9	chr9:95944132:C:T	0	95944132	T	C
9	chr9:95944705:C:T	0	95944705	T	C
9	chr9:95944975:T:A	0	95944975	A	T
9	chr9:95945220:T:C	0	95945220	C	T
9	chr9:95945797:T:C	0	95945797	C	T
9	chr9:95949083:A:G	0	95949083	G	A
9	chr9:95949900:T:C	0	95949900	C	T
9	chr9:95950039:G:A	0	95950039	A	G
9	chr9:95950542:G:A	0	95950542	A	G
9	chr9:95951008:G:A	0	95951008	A	G
9	chr9:95951161:C:T	0	95951161	T	C
9	chr9:95951398:A:G	0	95951398	G	A
9	chr9:95951755:G:GA	0	95951755	GA	G
9	chr9:95952029:G:A	0	95952029	A	G
9	chr9:95952296:A:G	0	95952296	G	A
9	chr9:95952773:A:G	0	95952773	G	A
9	chr9:95953158:A:G	0	95953158	G	A
9	chr9:95953348:A:G	0	95953348	G	A
9	chr9:95953427:A:T	0	95953427	T	A
9	chr9:95954123:G:A	0	95954123	A	G
9	chr9:95956251:A:G	0	95956251	G	A
9	chr9:95956391:T:C	0	95956391	C	T
9	chr9:95956569:C:T	0	95956569	T	C
9	chr9:95957517:C:A	0	95957517	A	C
9	chr9:95958238:G:A	0	95958238	A	G
9	chr9:95958326:G:T	0	95958326	T	G
9	chr9:95958637:G:A	0	95958637	A	G
9	chr9:95960364:A:G	0	95960364	G	A
9	chr9:95961887:C:T	0	95961887	T	C
9	chr9:95962146:A:G	0	95962146	G	A
9	chr9:95962389:C:T	0	95962389	T	C
9	chr9:95963283:T:G	0	95963283	G	T
9	chr9:95963467:C:A	0	95963467	A	C
9	chr9:95963530:T:C	0	95963530	C	T
9	chr9:95964061:A:G	0	95964061	G	A
9	chr9:95964713:G:A	0	95964713	A	G
9	chr9:95964753:C:A	0	95964753	A	C
9	chr9:95965282:T:C	0	95965282	C	T
9	chr9:95966384:G:T	0	95966384	T	G
9	chr9:95966906:C:G	0	95966906	G	C
9	chr9:95967100:A:C	0	95967100	C	A
9	chr9:95969323:G:A	0	95969323	A	G
9	chr9:95969703:C:T	0	95969703	T	C
9	chr9:95970902:T:A	0	95970902	A	T
9	chr9:95971500:A:C	0	95971500	C	A
9	chr9:95972388:C:T	0	95972388	T	C
9	chr9:95972609:A:T	0	95972609	T	A
9	chr9:95973604:A:G	0	95973604	G	A
9	chr9:95974480:G:T	0	95974480	T	G
9	chr9:95974882:G:A	0	95974882	A	G
9	chr9:95975047:T:A	0	95975047	A	T
9	chr9:95975255:C:T	0	95975255	T	C
9	chr9:95976431:A:G	0	95976431	G	A
9	chr9:95977216:G:A	0	95977216	A	G
9	chr9:95977290:T:C	0	95977290	C	T
9	chr9:95977331:A:G	0	95977331	G	A
9	chr9:95978984:A:G	0	95978984	G	A
9	chr9:95979893:T:A	0	95979893	A	T
9	chr9:95983127:A:G	0	95983127	G	A
9	chr9:95983203:A:G	0	95983203	G	A
9	chr9:95983820:A:T	0	95983820	T	A
9	chr9:95984071:CCTTT:C	0	95984071	C	CCTTT
9	chr9:95984132:T:C	0	95984132	C	T
9	chr9:95984327:A:G	0	95984327	G	A
9	chr9:95984470:G:C	0	95984470	C	G
9	chr9:95984531:C:A	0	95984531	A	C
9	chr9:95985259:C:T	0	95985259	T	C
9	chr9:95985738:A:G	0	95985738	G	A
9	chr9:95985752:G:A	0	95985752	A	G
9	chr9:95986194:A:G	0	95986194	G	A
9	chr9:95987327:C:G	0	95987327	G	C
9	chr9:95988324:G:A	0	95988324	A	G
9	chr9:95988340:T:C	0	95988340	C	T
9	chr9:95988425:G:A	0	95988425	A	G
9	chr9:95988546:A:T	0	95988546	T	A
9	chr9:95990214:G:A	0	95990214	A	G
9	chr9:95991199:A:G	0	95991199	G	A
9	chr9:95992353:G:A	0	95992353	A	G
9	chr9:95994788:TC:T	0	95994788	T	TC
9	chr9:95994994:A:G	0	95994994	G	A
9	chr9:95997058:C:T	0	95997058	T	C
9	chr9:95997321:T:C	0	95997321	C	T
9	chr9:95997674:T:C	0	95997674	C	T
9	chr9:95997815:GAGTTA:G	0	95997815	G	GAGTTA
9	chr9:96000533:A:G	0	96000533	G	A
9	chr9:96000619:C:T	0	96000619	T	C
9	chr9:96000778:G:A	0	96000778	A	G
9	chr9:96001918:C:T	0	96001918	T	C
9	chr9:96002380:G:A	0	96002380	A	G
9	chr9:96003496:C:T	0	96003496	T	C
9	chr9:96004009:T:C	0	96004009	C	T
9	chr9:96004198:G:A	0	96004198	A	G
9	chr9:96005358:T:G	0	96005358	G	T
9	chr9:96007466:A:G	0	96007466	G	A
9	chr9:96007957:C:T	0	96007957	T	C
9	chr9:96008476:T:C	0	96008476	C	T
9	chr9:96008646:T:C	0	96008646	C	T
9	chr9:96009326:A:G	0	96009326	G	A
9	chr9:96010656:C:T	0	96010656	T	C
9	chr9:96013177:G:A	0	96013177	A	G
9	chr9:96013829:A:G	0	96013829	G	A
9	chr9:96018897:G:A	0	96018897	A	G
9	chr9:96019114:CTGGCAACTAA:C	0	96019114	C	CTGGCAACTAA
9	chr9:96019554:A:G	0	96019554	G	A
9	chr9:96019579:G:A	0	96019579	A	G
9	chr9:96023994:A:G	0	96023994	G	A
9	chr9:96024429:G:A	0	96024429	A	G
9	chr9:96025778:T:C	0	96025778	C	T
9	chr9:96028478:A:G	0	96028478	G	A
9	chr9:96028620:G:T	0	96028620	T	G
9	chr9:96029647:G:C	0	96029647	C	G
9	chr9:96030259:A:G	0	96030259	G	A
9	chr9:96032166:C:T	0	96032166	T	C
9	chr9:96032397:G:A	0	96032397	A	G
9	chr9:96032882:T:C	0	96032882	C	T
9	chr9:96033023:G:A	0	96033023	A	G
9	chr9:96033431:G:A	0	96033431	A	G
9	chr9:96036766:T:A	0	96036766	A	T
9	chr9:96036968:G:A	0	96036968	A	G
9	chr9:96036997:A:G	0	96036997	G	A
9	chr9:96037193:G:A	0	96037193	A	G
9	chr9:96037314:A:G	0	96037314	G	A
9	chr9:96037766:C:T	0	96037766	T	C
9	chr9:96038484:T:A	0	96038484	A	T
9	chr9:96038514:C:T	0	96038514	T	C
9	chr9:96038995:G:A	0	96038995	A	G
9	chr9:96039271:G:A	0	96039271	A	G
9	chr9:96040233:TC:T	0	96040233	T	TC
9	chr9:96040417:C:T	0	96040417	T	C
9	chr9:96041126:C:T	0	96041126	T	C
9	chr9:96041992:G:A	0	96041992	A	G
9	chr9:96042978:G:A	0	96042978	A	G
9	chr9:96043153:G:A	0	96043153	A	G
9	chr9:96044037:C:A	0	96044037	A	C
9	chr9:96046454:G:A	0	96046454	A	G
9	chr9:96046558:C:T	0	96046558	T	C
9	chr9:96050125:G:A	0	96050125	A	G
9	chr9:96050270:C:T	0	96050270	T	C
9	chr9:96051292:C:T	0	96051292	T	C
9	chr9:96051807:C:T	0	96051807	T	C
9	chr9:96052863:G:C	0	96052863	C	G
9	chr9:96053355:G:A	0	96053355	A	G
9	chr9:96053371:C:T	0	96053371	T	C
9	chr9:96054027:C:T	0	96054027	T	C
9	chr9:96054202:T:C	0	96054202	C	T
9	chr9:96055215:A:G	0	96055215	G	A
9	chr9:96055612:C:T	0	96055612	T	C
9	chr9:96056214:C:G	0	96056214	G	C
9	chr9:96056364:A:G	0	96056364	G	A
9	chr9:96056949:T:C	0	96056949	C	T
9	chr9:96057423:T:G	0	96057423	G	T
9	chr9:96057462:T:C	0	96057462	C	T
9	chr9:96057470:G:C	0	96057470	C	G
9	chr9:96057496:A:G	0	96057496	G	A
9	chr9:96057613:A:G	0	96057613	G	A
9	chr9:96057687:T:C	0	96057687	C	T
9	chr9:96058681:A:T	0	96058681	T	A
9	chr9:96058835:A:G	0	96058835	G	A
9	chr9:96058903:G:A	0	96058903	A	G
9	chr9:96059129:G:A	0	96059129	A	G
9	chr9:96059196:C:T	0	96059196	T	C
9	chr9:96059325:A:G	0	96059325	G	A
9	chr9:96059908:G:A	0	96059908	A	G
9	chr9:96060664:G:A	0	96060664	A	G
9	chr9:96061125:G:A	0	96061125	A	G
9	chr9:96062193:C:A	0	96062193	A	C
9	chr9:96062398:C:A	0	96062398	A	C
9	chr9:96063404:TC:T	0	96063404	T	TC
9	chr9:96063970:T:C	0	96063970	C	T
9	chr9:96065019:C:T	0	96065019	T	C
9	chr9:96065169:C:T	0	96065169	T	C
9	chr9:96065251:G:A	0	96065251	A	G
9	chr9:96065347:G:A	0	96065347	A	G
9	chr9:96065532:C:T	0	96065532	T	C
9	chr9:96066100:C:T	0	96066100	T	C
9	chr9:96066228:A:G	0	96066228	G	A
9	chr9:96066607:A:G	0	96066607	G	A
9	chr9:96066642:C:T	0	96066642	T	C
9	chr9:96067600:A:AC	0	96067600	AC	A
9	chr9:96068054:ATATATATATATG:A	0	96068054	A	ATATATATATATG
9	chr9:96068378:C:CA	0	96068378	CA	C
9	chr9:96068694:C:T	0	96068694	T	C
9	chr9:96068711:C:T	0	96068711	T	C
9	chr9:96069633:T:C	0	96069633	C	T
9	chr9:96070351:A:G	0	96070351	G	A
9	chr9:96070729:T:C	0	96070729	C	T
9	chr9:96070988:A:G	0	96070988	G	A
9	chr9:96071918:A:G	0	96071918	G	A
9	chr9:96071957:T:C	0	96071957	C	T
9	chr9:96072267:G:C	0	96072267	C	G
9	chr9:96072371:T:C	0	96072371	C	T
9	chr9:96072594:G:A	0	96072594	A	G
9	chr9:96072785:G:A	0	96072785	A	G
9	chr9:96072887:T:A	0	96072887	A	T
9	chr9:96072941:T:C	0	96072941	C	T
9	chr9:96074484:T:A	0	96074484	A	T
9	chr9:96074566:G:T	0	96074566	T	G
9	chr9:96075978:C:T	0	96075978	T	C
9	chr9:96076407:G:A	0	96076407	A	G
9	chr9:96076469:A:G	0	96076469	G	A
9	chr9:96077165:T:G	0	96077165	G	T
9	chr9:96077253:G:A	0	96077253	A	G
9	chr9:96077515:T:G	0	96077515	G	T
9	chr9:96078514:T:C	0	96078514	C	T
9	chr9:96078734:C:T	0	96078734	T	C
9	chr9:96079335:T:C	0	96079335	C	T
9	chr9:96080586:A:G	0	96080586	G	A
9	chr9:96081356:G:A	0	96081356	A	G
9	chr9:96082090:T:C	0	96082090	C	T
9	chr9:96084110:CTCTT:C	0	96084110	C	CTCTT
9	chr9:96084748:T:C	0	96084748	C	T
9	chr9:96084809:G:A	0	96084809	A	G
9	chr9:96085187:CT:C	0	96085187	C	CT
9	chr9:96085409:A:G	0	96085409	G	A
9	chr9:96085628:C:T	0	96085628	T	C
9	chr9:96086727:C:T	0	96086727	T	C
9	chr9:96087629:C:T	0	96087629	T	C
9	chr9:96089222:C:T	0	96089222	T	C
9	chr9:96089485:T:C	0	96089485	C	T
9	chr9:96089495:T:C	0	96089495	C	T
9	chr9:96090021:A:G	0	96090021	G	A
9	chr9:96090796:C:T	0	96090796	T	C
9	chr9:96091737:A:G	0	96091737	G	A
9	chr9:96091909:C:T	0	96091909	T	C
9	chr9:96091927:T:C	0	96091927	C	T
9	chr9:96094119:T:C	0	96094119	C	T
9	chr9:96094462:C:T	0	96094462	T	C
9	chr9:96094690:G:A	0	96094690	A	G
9	chr9:96094744:TA:T	0	96094744	T	TA
9	chr9:96095671:G:A	0	96095671	A	G
9	chr9:96095704:T:C	0	96095704	C	T
9	chr9:96095986:T:C	0	96095986	C	T
9	chr9:96096383:C:T	0	96096383	T	C
9	chr9:96096453:G:A	0	96096453	A	G
9	chr9:96096898:T:C	0	96096898	C	T
9	chr9:96097656:G:C	0	96097656	C	G
9	chr9:96098699:G:C	0	96098699	C	G
9	chr9:96099135:T:G	0	96099135	G	T
9	chr9:96100579:C:A	0	96100579	A	C
9	chr9:96102085:T:C	0	96102085	C	T
9	chr9:96102317:T:G	0	96102317	G	T
9	chr9:96105203:T:C	0	96105203	C	T
9	chr9:96105531:T:C	0	96105531	C	T
9	chr9:96105566:T:C	0	96105566	C	T
9	chr9:96106090:G:A	0	96106090	A	G
9	chr9:96107702:G:A	0	96107702	A	G
9	chr9:96110149:G:C	0	96110149	C	G
9	chr9:96110549:G:A	0	96110549	A	G
9	chr9:96110630:C:A	0	96110630	A	C
9	chr9:96110634:G:T	0	96110634	T	G
9	chr9:96110637:C:G	0	96110637	G	C
9	chr9:96111769:T:C	0	96111769	C	T
9	chr9:96112221:A:G	0	96112221	G	A
9	chr9:96112357:A:G	0	96112357	G	A
9	chr9:96112451:C:T	0	96112451	T	C
9	chr9:96112478:T:A	0	96112478	A	T
9	chr9:96112555:G:A	0	96112555	A	G
9	chr9:96112978:T:C	0	96112978	C	T
9	chr9:96113992:C:G	0	96113992	G	C
9	chr9:96114190:C:T	0	96114190	T	C
9	chr9:96114924:T:C	0	96114924	C	T
9	chr9:96115245:A:G	0	96115245	G	A
9	chr9:96115621:C:T	0	96115621	T	C
9	chr9:96116599:A:G	0	96116599	G	A
9	chr9:96116679:C:T	0	96116679	T	C
9	chr9:96117128:G:T	0	96117128	T	G
9	chr9:96117359:G:T	0	96117359	T	G
9	chr9:96117452:G:A	0	96117452	A	G
9	chr9:96117604:C:T	0	96117604	T	C
9	chr9:96117875:C:T	0	96117875	T	C
9	chr9:96119562:G:A	0	96119562	A	G
9	chr9:96119916:A:G	0	96119916	G	A
9	chr9:96119950:C:T	0	96119950	T	C
9	chr9:96119951:G:A	0	96119951	A	G
9	chr9:96122601:G:T	0	96122601	T	G
9	chr9:96122602:G:A	0	96122602	A	G
9	chr9:96122862:G:A	0	96122862	A	G
9	chr9:96123485:A:G	0	96123485	G	A
9	chr9:96123677:C:T	0	96123677	T	C
9	chr9:96125841:C:G	0	96125841	G	C
9	chr9:96125931:C:T	0	96125931	T	C
9	chr9:96128735:C:T	0	96128735	T	C
9	chr9:96129461:A:G	0	96129461	G	A
9	chr9:96129823:T:C	0	96129823	C	T
9	chr9:96130071:AG:A	0	96130071	A	AG
9	chr9:96131147:G:T	0	96131147	T	G
9	chr9:96131505:A:G	0	96131505	G	A
9	chr9:96132427:T:C	0	96132427	C	T
9	chr9:96132831:C:T	0	96132831	T	C
9	chr9:96132989:G:A	0	96132989	A	G
9	chr9:96133006:A:G	0	96133006	G	A
9	chr9:96133467:A:G	0	96133467	G	A
9	chr9:96133808:C:T	0	96133808	T	C
9	chr9:96134172:G:T	0	96134172	T	G
9	chr9:96134188:G:A	0	96134188	A	G
9	chr9:96134283:A:G	0	96134283	G	A
9	chr9:96134332:A:G	0	96134332	G	A
9	chr9:96134464:A:G	0	96134464	G	A
9	chr9:96135623:G:A	0	96135623	A	G
9	chr9:96136006:C:T	0	96136006	T	C
9	chr9:96136111:T:G	0	96136111	G	T
9	chr9:96136131:C:T	0	96136131	T	C
9	chr9:96136200:C:A	0	96136200	A	C
9	chr9:96136387:G:A	0	96136387	A	G
9	chr9:96137710:C:T	0	96137710	T	C
9	chr9:96137871:G:A	0	96137871	A	G
9	chr9:96140963:T:C	0	96140963	C	T
9	chr9:96141768:G:A	0	96141768	A	G
9	chr9:96141887:G:A	0	96141887	A	G
9	chr9:96142216:C:G	0	96142216	G	C
9	chr9:96142269:G:A	0	96142269	A	G
9	chr9:96142859:C:T	0	96142859	T	C
9	chr9:96142916:T:C	0	96142916	C	T
9	chr9:96143093:A:C	0	96143093	C	A
9	chr9:96144445:G:A	0	96144445	A	G
9	chr9:96144759:A:C	0	96144759	C	A
9	chr9:96145233:G:A	0	96145233	A	G
9	chr9:96145581:G:A	0	96145581	A	G
9	chr9:96145731:T:A	0	96145731	A	T
9	chr9:96146202:T:C	0	96146202	C	T
9	chr9:96148245:C:A	0	96148245	A	C
9	chr9:96148910:A:G	0	96148910	G	A
9	chr9:96150682:A:G	0	96150682	G	A
9	chr9:96150975:G:T	0	96150975	T	G
9	chr9:96151223:C:T	0	96151223	T	C
9	chr9:96151420:T:A	0	96151420	A	T
9	chr9:96151444:T:C	0	96151444	C	T
9	chr9:96153515:A:G	0	96153515	G	A
9	chr9:96154092:C:T	0	96154092	T	C
9	chr9:96154234:G:A	0	96154234	A	G
9	chr9:96154284:G:A	0	96154284	A	G
9	chr9:96154562:C:T	0	96154562	T	C
9	chr9:96154781:G:A	0	96154781	A	G
9	chr9:96154875:A:G	0	96154875	G	A
9	chr9:96155937:T:C	0	96155937	C	T
9	chr9:96156151:A:G	0	96156151	G	A
9	chr9:96156405:T:C	0	96156405	C	T
9	chr9:96156873:G:A	0	96156873	A	G
9	chr9:96158353:C:T	0	96158353	T	C
9	chr9:96159157:C:T	0	96159157	T	C
9	chr9:96159161:A:G	0	96159161	G	A
9	chr9:96159534:C:T	0	96159534	T	C
9	chr9:96160784:A:C	0	96160784	C	A
9	chr9:96160820:C:G	0	96160820	G	C
9	chr9:96160986:A:G	0	96160986	G	A
9	chr9:96161228:T:G	0	96161228	G	T
9	chr9:96161858:G:T	0	96161858	T	G
9	chr9:96162075:C:T	0	96162075	T	C
9	chr9:96162265:T:C	0	96162265	C	T
9	chr9:96162864:C:T	0	96162864	T	C
9	chr9:96162980:A:G	0	96162980	G	A
9	chr9:96163395:A:G	0	96163395	G	A
9	chr9:96163691:A:G	0	96163691	G	A
9	chr9:96163777:G:A	0	96163777	A	G
9	chr9:96164138:G:A	0	96164138	A	G
9	chr9:96165199:G:A	0	96165199	A	G
9	chr9:96165766:A:G	0	96165766	G	A
9	chr9:96165860:A:G	0	96165860	G	A
9	chr9:96165861:G:A	0	96165861	A	G
9	chr9:96165880:A:G	0	96165880	G	A
9	chr9:96165977:C:T	0	96165977	T	C
9	chr9:96166527:C:T	0	96166527	T	C
9	chr9:96166572:A:G	0	96166572	G	A
9	chr9:96166692:G:A	0	96166692	A	G
9	chr9:96166714:G:A	0	96166714	A	G
9	chr9:96167138:C:T	0	96167138	T	C
9	chr9:96167621:C:G	0	96167621	G	C
9	chr9:96167704:G:A	0	96167704	A	G
9	chr9:96167958:C:T	0	96167958	T	C
9	chr9:96167968:A:G	0	96167968	G	A
9	chr9:96168010:A:G	0	96168010	G	A
9	chr9:96168062:G:A	0	96168062	A	G
9	chr9:96168063:A:C	0	96168063	C	A
9	chr9:96168454:G:A	0	96168454	A	G
9	chr9:96169880:A:G	0	96169880	G	A
9	chr9:96170126:T:C	0	96170126	C	T
9	chr9:96170406:A:G	0	96170406	G	A
9	chr9:96170467:A:G	0	96170467	G	A
9	chr9:96171470:G:A	0	96171470	A	G
9	chr9:96171481:T:C	0	96171481	C	T
9	chr9:96172049:T:C	0	96172049	C	T
9	chr9:96172327:T:C	0	96172327	C	T
9	chr9:96173051:A:G	0	96173051	G	A
9	chr9:96174322:A:G	0	96174322	G	A
9	chr9:96174342:A:G	0	96174342	G	A
9	chr9:96176603:G:A	0	96176603	A	G
9	chr9:96177131:T:A	0	96177131	A	T
9	chr9:96177730:C:T	0	96177730	T	C
9	chr9:96177896:A:G	0	96177896	G	A
9	chr9:96178225:G:A	0	96178225	A	G
9	chr9:96178361:C:A	0	96178361	A	C
9	chr9:96178608:A:G	0	96178608	G	A
9	chr9:96178804:A:G	0	96178804	G	A
9	chr9:96180234:GCATCT:G	0	96180234	G	GCATCT
9	chr9:96180293:C:T	0	96180293	T	C
9	chr9:96180602:C:T	0	96180602	T	C
9	chr9:96180652:A:G	0	96180652	G	A
9	chr9:96181408:A:G	0	96181408	G	A
9	chr9:96182517:T:C	0	96182517	C	T
9	chr9:96183816:T:G	0	96183816	G	T
9	chr9:96184275:G:A	0	96184275	A	G
9	chr9:96185157:C:T	0	96185157	T	C
9	chr9:96185558:T:G	0	96185558	G	T
9	chr9:96187882:T:C	0	96187882	C	T
9	chr9:96187939:C:T	0	96187939	T	C
9	chr9:96190565:G:A	0	96190565	A	G
9	chr9:96190631:C:T	0	96190631	T	C
9	chr9:96190918:T:C	0	96190918	C	T
9	chr9:96190957:C:G	0	96190957	G	C
9	chr9:96190985:C:T	0	96190985	T	C
9	chr9:96191324:G:A	0	96191324	A	G
9	chr9:96192338:G:A	0	96192338	A	G
9	chr9:96192424:C:T	0	96192424	T	C
9	chr9:96192869:G:C	0	96192869	C	G
9	chr9:96193594:A:C	0	96193594	C	A
9	chr9:96194455:C:T	0	96194455	T	C
9	chr9:96194772:C:T	0	96194772	T	C
9	chr9:96195004:CCT:C	0	96195004	C	CCT
9	chr9:96195449:C:G	0	96195449	G	C
9	chr9:96195515:A:G	0	96195515	G	A
9	chr9:96196035:A:G	0	96196035	G	A
9	chr9:96196360:A:C	0	96196360	C	A
9	chr9:96196629:G:C	0	96196629	C	G
9	chr9:96196667:G:A	0	96196667	A	G
9	chr9:96196944:G:A	0	96196944	A	G
9	chr9:96197126:G:A	0	96197126	A	G
9	chr9:96197287:C:T	0	96197287	T	C
9	chr9:96197846:G:A	0	96197846	A	G
9	chr9:96197863:G:C	0	96197863	C	G
9	chr9:96199820:C:A	0	96199820	A	C
9	chr9:96200712:C:A	0	96200712	A	C
9	chr9:96201452:T:C	0	96201452	C	T
9	chr9:96202022:A:G	0	96202022	G	A
9	chr9:96202292:A:AG	0	96202292	AG	A
9	chr9:96203172:T:C	0	96203172	C	T
9	chr9:96203202:T:C	0	96203202	C	T
9	chr9:96203531:A:G	0	96203531	G	A
9	chr9:96203543:C:G	0	96203543	G	C
9	chr9:96206010:C:T	0	96206010	T	C
9	chr9:96206197:G:A	0	96206197	A	G
9	chr9:96207464:A:G	0	96207464	G	A
9	chr9:96207759:G:A	0	96207759	A	G
9	chr9:96208011:G:A	0	96208011	A	G
9	chr9:96208052:G:T	0	96208052	T	G
9	chr9:96208239:C:T	0	96208239	T	C
9	chr9:96208277:A:G	0	96208277	G	A
9	chr9:96209720:T:C	0	96209720	C	T
9	chr9:96210481:T:C	0	96210481	C	T
9	chr9:96210924:C:T	0	96210924	T	C
9	chr9:96210945:A:T	0	96210945	T	A
9	chr9:96211859:T:C	0	96211859	C	T
9	chr9:96212044:A:G	0	96212044	G	A
9	chr9:96212846:A:G	0	96212846	G	A
9	chr9:96214743:G:C	0	96214743	C	G
9	chr9:96215150:T:C	0	96215150	C	T
9	chr9:96215979:T:C	0	96215979	C	T
9	chr9:96216281:T:A	0	96216281	A	T
9	chr9:96216378:A:G	0	96216378	G	A
9	chr9:96216541:AAAG:A	0	96216541	A	AAAG
9	chr9:96216636:A:T	0	96216636	T	A
9	chr9:96217338:T:C	0	96217338	C	T
9	chr9:96217409:C:T	0	96217409	T	C
9	chr9:96217594:C:T	0	96217594	T	C
9	chr9:96218070:A:C	0	96218070	C	A
9	chr9:96218078:T:C	0	96218078	C	T
9	chr9:96218806:G:A	0	96218806	A	G
9	chr9:96219346:C:G	0	96219346	G	C
9	chr9:96220419:G:A	0	96220419	A	G
9	chr9:96220444:G:A	0	96220444	A	G
9	chr9:96223633:G:T	0	96223633	T	G
9	chr9:96223758:T:C	0	96223758	C	T
9	chr9:96224065:T:C	0	96224065	C	T
9	chr9:96224109:C:T	0	96224109	T	C
9	chr9:96224223:C:T	0	96224223	T	C
9	chr9:96225119:T:C	0	96225119	C	T
9	chr9:96225398:T:A	0	96225398	A	T
9	chr9:96225490:C:T	0	96225490	T	C
9	chr9:96225622:C:T	0	96225622	T	C
9	chr9:96226147:A:G	0	96226147	G	A
9	chr9:96226219:C:T	0	96226219	T	C
9	chr9:96226737:T:C	0	96226737	C	T
9	chr9:96228040:T:A	0	96228040	A	T
9	chr9:96228318:C:T	0	96228318	T	C
9	chr9:96228352:C:T	0	96228352	T	C
9	chr9:96228392:T:G	0	96228392	G	T
9	chr9:96228826:C:T	0	96228826	T	C
9	chr9:96229021:C:T	0	96229021	T	C
9	chr9:96229237:G:A	0	96229237	A	G
9	chr9:96230792:A:G	0	96230792	G	A
9	chr9:96230813:G:T	0	96230813	T	G
9	chr9:96232081:AT:A	0	96232081	A	AT
9	chr9:96232151:C:T	0	96232151	T	C
9	chr9:96232180:T:C	0	96232180	C	T
9	chr9:96232201:G:A	0	96232201	A	G
9	chr9:96232424:G:T	0	96232424	T	G
9	chr9:96233108:G:C	0	96233108	C	G
9	chr9:96233230:T:G	0	96233230	G	T
9	chr9:96234009:C:T	0	96234009	T	C
9	chr9:96235528:C:T	0	96235528	T	C
9	chr9:96235628:ATCTTTGTGG:A	0	96235628	A	ATCTTTGTGG
9	chr9:96236037:C:T	0	96236037	T	C
9	chr9:96237568:T:C	0	96237568	C	T
9	chr9:96238244:G:A	0	96238244	A	G
9	chr9:96238300:T:A	0	96238300	A	T
9	chr9:96238637:G:A	0	96238637	A	G
9	chr9:96239213:C:T	0	96239213	T	C
9	chr9:96239243:C:T	0	96239243	T	C
9	chr9:96239453:T:C	0	96239453	C	T
9	chr9:96239844:GT:G	0	96239844	G	GT
9	chr9:96239971:C:A	0	96239971	A	C
9	chr9:96240312:G:A	0	96240312	A	G
9	chr9:96240572:G:A	0	96240572	A	G
9	chr9:96240982:C:T	0	96240982	T	C
9	chr9:96241375:T:C	0	96241375	C	T
9	chr9:96241890:G:A	0	96241890	A	G
9	chr9:96242412:C:A	0	96242412	A	C
9	chr9:96243778:G:A	0	96243778	A	G
9	chr9:96244607:T:C	0	96244607	C	T
9	chr9:96245125:G:A	0	96245125	A	G
9	chr9:96245625:G:A	0	96245625	A	G
9	chr9:96245948:T:C	0	96245948	C	T
9	chr9:96246276:T:G	0	96246276	G	T
9	chr9:96247671:T:C	0	96247671	C	T
9	chr9:96247875:C:T	0	96247875	T	C
9	chr9:96247890:G:A	0	96247890	A	G
9	chr9:96248570:T:C	0	96248570	C	T
9	chr9:96249995:C:T	0	96249995	T	C
9	chr9:96250070:C:T	0	96250070	T	C
9	chr9:96250216:G:C	0	96250216	C	G
9	chr9:96250246:C:T	0	96250246	T	C
9	chr9:96250615:A:G	0	96250615	G	A
9	chr9:96250968:T:C	0	96250968	C	T
9	chr9:96251381:A:G	0	96251381	G	A
9	chr9:96252111:C:CAACT	0	96252111	CAACT	C
9	chr9:96252977:C:T	0	96252977	T	C
9	chr9:96254122:C:T	0	96254122	T	C
9	chr9:96254421:G:A	0	96254421	A	G
9	chr9:96254614:A:C	0	96254614	C	A
9	chr9:96254638:C:G	0	96254638	G	C
9	chr9:96255802:C:T	0	96255802	T	C
9	chr9:96255999:C:G	0	96255999	G	C
9	chr9:96256160:A:G	0	96256160	G	A
9	chr9:96256892:A:G	0	96256892	G	A
9	chr9:96259300:A:G	0	96259300	G	A
9	chr9:96259379:A:G	0	96259379	G	A
9	chr9:96259706:A:G	0	96259706	G	A
9	chr9:96260955:G:A	0	96260955	A	G
9	chr9:96261175:T:C	0	96261175	C	T
9	chr9:96262724:T:A	0	96262724	A	T
9	chr9:96263842:T:C	0	96263842	C	T
9	chr9:96264160:G:C	0	96264160	C	G
9	chr9:96264238:A:G	0	96264238	G	A
9	chr9:96264680:T:C	0	96264680	C	T
9	chr9:96264948:T:A	0	96264948	A	T
9	chr9:96265532:A:G	0	96265532	G	A
9	chr9:96265878:C:T	0	96265878	T	C
9	chr9:96268389:G:T	0	96268389	T	G
9	chr9:96268686:C:T	0	96268686	T	C
9	chr9:96269594:T:A	0	96269594	A	T
9	chr9:96269872:C:A	0	96269872	A	C
9	chr9:96271052:G:A	0	96271052	A	G
9	chr9:96271192:G:T	0	96271192	T	G
9	chr9:96271413:T:A	0	96271413	A	T
9	chr9:96271635:G:C	0	96271635	C	G
9	chr9:96272096:C:T	0	96272096	T	C
9	chr9:96272980:T:C	0	96272980	C	T
9	chr9:96274386:G:A	0	96274386	A	G
9	chr9:96274423:T:A	0	96274423	A	T
9	chr9:96274520:T:G	0	96274520	G	T
9	chr9:96275748:G:A	0	96275748	A	G
9	chr9:96276627:A:G	0	96276627	G	A
9	chr9:96276647:CA:C	0	96276647	C	CA
9	chr9:96276700:C:T	0	96276700	T	C
9	chr9:96277643:G:T	0	96277643	T	G
9	chr9:96279915:G:A	0	96279915	A	G
9	chr9:96279944:C:T	0	96279944	T	C
9	chr9:96280058:T:C	0	96280058	C	T
9	chr9:96280826:A:G	0	96280826	G	A
9	chr9:96281540:T:G	0	96281540	G	T
9	chr9:96281563:C:T	0	96281563	T	C
9	chr9:96282257:A:G	0	96282257	G	A
9	chr9:96282347:T:C	0	96282347	C	T
9	chr9:96283173:C:T	0	96283173	T	C
9	chr9:96285028:G:A	0	96285028	A	G
9	chr9:96285469:A:C	0	96285469	C	A
9	chr9:96285721:A:G	0	96285721	G	A
9	chr9:96286060:A:G	0	96286060	G	A
9	chr9:96287419:T:C	0	96287419	C	T
9	chr9:96287691:G:C	0	96287691	C	G
9	chr9:96287704:C:T	0	96287704	T	C
9	chr9:96288512:A:G	0	96288512	G	A
9	chr9:96288763:C:T	0	96288763	T	C
9	chr9:96288829:G:C	0	96288829	C	G
9	chr9:96288889:A:T	0	96288889	T	A
9	chr9:96289142:G:A	0	96289142	A	G
9	chr9:96289709:G:A	0	96289709	A	G
9	chr9:96290061:T:C	0	96290061	C	T
9	chr9:96290084:C:T	0	96290084	T	C
9	chr9:96292322:T:C	0	96292322	C	T
9	chr9:96292642:C:T	0	96292642	T	C
9	chr9:96293709:G:A	0	96293709	A	G
9	chr9:96293722:A:C	0	96293722	C	A
9	chr9:96293927:A:G	0	96293927	G	A
9	chr9:96294698:C:T	0	96294698	T	C
9	chr9:96295279:A:G	0	96295279	G	A
9	chr9:96295313:T:A	0	96295313	A	T
9	chr9:96295391:A:G	0	96295391	G	A
9	chr9:96296255:AAAG:A	0	96296255	A	AAAG
9	chr9:96297617:G:A	0	96297617	A	G
9	chr9:96297903:G:A	0	96297903	A	G
9	chr9:96298378:A:G	0	96298378	G	A
9	chr9:96298600:G:A	0	96298600	A	G
9	chr9:96299336:A:G	0	96299336	G	A
9	chr9:96299602:A:G	0	96299602	G	A
9	chr9:96299690:A:G	0	96299690	G	A
9	chr9:96300100:G:A	0	96300100	A	G
9	chr9:96300152:T:C	0	96300152	C	T
9	chr9:96300767:A:G	0	96300767	G	A
9	chr9:96300896:T:TA	0	96300896	TA	T
9	chr9:96300955:T:G	0	96300955	G	T
9	chr9:96301004:T:C	0	96301004	C	T
9	chr9:96301450:C:T	0	96301450	T	C
9	chr9:96301451:G:A	0	96301451	A	G
9	chr9:96301754:G:A	0	96301754	A	G
9	chr9:96302143:T:C	0	96302143	C	T
9	chr9:96302567:T:G	0	96302567	G	T
9	chr9:96302601:G:A	0	96302601	A	G
9	chr9:96303087:A:C	0	96303087	C	A
9	chr9:96303102:C:T	0	96303102	T	C
9	chr9:96303131:A:C	0	96303131	C	A
9	chr9:96303251:T:C	0	96303251	C	T
9	chr9:96303265:A:G	0	96303265	G	A
9	chr9:96304151:C:T	0	96304151	T	C
9	chr9:96305561:C:T	0	96305561	T	C
9	chr9:96305565:T:C	0	96305565	C	T
9	chr9:96305614:C:T	0	96305614	T	C
9	chr9:96305742:T:G	0	96305742	G	T
9	chr9:96305931:T:C	0	96305931	C	T
9	chr9:96306532:C:T	0	96306532	T	C
9	chr9:96306784:T:G	0	96306784	G	T
9	chr9:96306948:C:T	0	96306948	T	C
9	chr9:96307058:A:G	0	96307058	G	A
9	chr9:96307074:A:G	0	96307074	G	A
9	chr9:96307653:A:G	0	96307653	G	A
9	chr9:96308466:G:A	0	96308466	A	G
9	chr9:96308884:T:C	0	96308884	C	T
9	chr9:96308930:G:A	0	96308930	A	G
9	chr9:96309911:C:G	0	96309911	G	C
9	chr9:96309912:T:C	0	96309912	C	T
9	chr9:96309961:T:C	0	96309961	C	T
9	chr9:96310766:G:A	0	96310766	A	G
9	chr9:96310870:A:G	0	96310870	G	A
9	chr9:96310956:C:T	0	96310956	T	C
9	chr9:96311006:T:C	0	96311006	C	T
9	chr9:96311075:G:C	0	96311075	C	G
9	chr9:96311537:T:G	0	96311537	G	T
9	chr9:96311545:A:C	0	96311545	C	A
9	chr9:96311562:T:C	0	96311562	C	T
9	chr9:96311798:G:A	0	96311798	A	G
9	chr9:96312310:CCTTCA:C	0	96312310	C	CCTTCA
9	chr9:96313104:A:G	0	96313104	G	A
9	chr9:96313425:C:T	0	96313425	T	C
9	chr9:96313770:C:T	0	96313770	T	C
9	chr9:96314485:A:G	0	96314485	G	A
9	chr9:96314603:A:G	0	96314603	G	A
9	chr9:96315104:C:T	0	96315104	T	C
9	chr9:96315119:T:C	0	96315119	C	T
9	chr9:96315320:C:T	0	96315320	T	C
9	chr9:96315337:T:G	0	96315337	G	T
9	chr9:96315868:C:T	0	96315868	T	C
9	chr9:96315941:G:A	0	96315941	A	G
9	chr9:96316009:C:A	0	96316009	A	C
9	chr9:96316838:T:C	0	96316838	C	T
9	chr9:96317086:C:T	0	96317086	T	C
9	chr9:96317092:C:T	0	96317092	T	C
9	chr9:96317168:A:C	0	96317168	C	A
9	chr9:96317393:C:A	0	96317393	A	C
9	chr9:96317556:C:T	0	96317556	T	C
9	chr9:96317557:G:A	0	96317557	A	G
9	chr9:96317568:T:C	0	96317568	C	T
9	chr9:96317627:A:T	0	96317627	T	A
9	chr9:96317780:C:T	0	96317780	T	C
9	chr9:96317859:C:A	0	96317859	A	C
9	chr9:96317860:C:T	0	96317860	T	C
9	chr9:96317896:A:G	0	96317896	G	A
9	chr9:96317905:C:T	0	96317905	T	C
9	chr9:96317947:G:GA	0	96317947	GA	G
9	chr9:96318122:G:GA	0	96318122	GA	G
9	chr9:96318180:C:T	0	96318180	T	C
9	chr9:96318227:G:A	0	96318227	A	G
9	chr9:96318388:A:G	0	96318388	G	A
9	chr9:96319116:G:A	0	96319116	A	G
9	chr9:96319230:G:A	0	96319230	A	G
9	chr9:96320095:T:C	0	96320095	C	T
9	chr9:96320344:T:C	0	96320344	C	T
9	chr9:96321740:C:T	0	96321740	T	C
9	chr9:96322189:G:C	0	96322189	C	G
9	chr9:96322511:C:T	0	96322511	T	C
9	chr9:96322565:A:G	0	96322565	G	A
9	chr9:96322658:G:A	0	96322658	A	G
9	chr9:96322674:G:A	0	96322674	A	G
9	chr9:96323389:C:T	0	96323389	T	C
9	chr9:96323649:G:A	0	96323649	A	G
9	chr9:96323654:C:T	0	96323654	T	C
9	chr9:96323665:G:A	0	96323665	A	G
9	chr9:96323780:G:T	0	96323780	T	G
9	chr9:96323844:C:T	0	96323844	T	C
9	chr9:96324440:A:G	0	96324440	G	A
9	chr9:96324694:A:G	0	96324694	G	A
9	chr9:96324848:C:T	0	96324848	T	C
9	chr9:96324850:T:C	0	96324850	C	T
9	chr9:96324930:C:T	0	96324930	T	C
9	chr9:96325164:G:A	0	96325164	A	G
9	chr9:96325347:T:C	0	96325347	C	T
9	chr9:96325403:T:C	0	96325403	C	T
9	chr9:96325490:A:C	0	96325490	C	A
9	chr9:96325514:C:T	0	96325514	T	C
9	chr9:96325539:C:T	0	96325539	T	C
9	chr9:96325578:G:A	0	96325578	A	G
9	chr9:96325614:C:T	0	96325614	T	C
9	chr9:96325627:A:G	0	96325627	G	A
9	chr9:96325709:A:T	0	96325709	T	A
9	chr9:96325797:T:C	0	96325797	C	T
9	chr9:96326399:T:C	0	96326399	C	T
9	chr9:96326505:G:GA	0	96326505	GA	G
9	chr9:96326979:A:G	0	96326979	G	A
9	chr9:96327267:T:C	0	96327267	C	T
9	chr9:96327434:T:C	0	96327434	C	T
9	chr9:96327661:G:A	0	96327661	A	G
9	chr9:96327837:A:G	0	96327837	G	A
9	chr9:96327873:T:C	0	96327873	C	T
9	chr9:96328286:G:C	0	96328286	C	G
9	chr9:96328706:G:A	0	96328706	A	G
9	chr9:96328766:T:C	0	96328766	C	T
9	chr9:96328840:C:T	0	96328840	T	C
9	chr9:96328999:A:G	0	96328999	G	A
9	chr9:96329143:A:G	0	96329143	G	A
9	chr9:96329387:C:T	0	96329387	T	C
9	chr9:96329702:CAAT:C	0	96329702	C	CAAT
9	chr9:96329750:G:A	0	96329750	A	G
9	chr9:96329970:T:C	0	96329970	C	T
9	chr9:96329976:A:G	0	96329976	G	A
9	chr9:96330031:G:A	0	96330031	A	G
9	chr9:96330081:A:C	0	96330081	C	A
9	chr9:96330244:G:A	0	96330244	A	G
9	chr9:96330467:T:C	0	96330467	C	T
9	chr9:96330635:T:C	0	96330635	C	T
9	chr9:96331072:A:G	0	96331072	G	A
9	chr9:96331399:C:T	0	96331399	T	C
9	chr9:96331587:A:G	0	96331587	G	A
9	chr9:96331603:T:C	0	96331603	C	T
9	chr9:96331788:G:A	0	96331788	A	G
9	chr9:96332941:G:A	0	96332941	A	G
9	chr9:96333666:G:A	0	96333666	A	G
9	chr9:96334342:A:G	0	96334342	G	A
9	chr9:96334512:A:C	0	96334512	C	A
9	chr9:96334592:C:T	0	96334592	T	C
9	chr9:96335453:G:A	0	96335453	A	G
9	chr9:96335819:T:C	0	96335819	C	T
9	chr9:96336045:A:G	0	96336045	G	A
9	chr9:96336311:T:C	0	96336311	C	T
9	chr9:96336407:T:C	0	96336407	C	T
9	chr9:96336408:G:A	0	96336408	A	G
9	chr9:96337530:CTTAA:C	0	96337530	C	CTTAA
9	chr9:96337703:C:T	0	96337703	T	C
9	chr9:96338353:A:G	0	96338353	G	A
9	chr9:96338431:T:C	0	96338431	C	T
9	chr9:96339012:A:G	0	96339012	G	A
9	chr9:96339180:A:G	0	96339180	G	A
9	chr9:96339397:T:C	0	96339397	C	T
9	chr9:96339563:C:T	0	96339563	T	C
9	chr9:96340449:T:A	0	96340449	A	T
9	chr9:96341115:C:T	0	96341115	T	C
9	chr9:96343010:G:A	0	96343010	A	G
9	chr9:96343138:G:A	0	96343138	A	G
9	chr9:96346396:C:A	0	96346396	A	C
9	chr9:96348325:C:A	0	96348325	A	C
9	chr9:96349102:T:C	0	96349102	C	T
9	chr9:96349198:T:A	0	96349198	A	T
9	chr9:96349420:C:G	0	96349420	G	C
9	chr9:96350213:C:T	0	96350213	T	C
9	chr9:96350699:C:T	0	96350699	T	C
9	chr9:96352872:C:T	0	96352872	T	C
9	chr9:96355138:A:C	0	96355138	C	A
9	chr9:96355144:A:G	0	96355144	G	A
9	chr9:96356163:G:A	0	96356163	A	G
9	chr9:96356509:C:T	0	96356509	T	C
9	chr9:96357664:A:G	0	96357664	G	A
9	chr9:96358233:A:G	0	96358233	G	A
9	chr9:96358241:T:C	0	96358241	C	T
9	chr9:96363127:G:A	0	96363127	A	G
9	chr9:96364781:G:A	0	96364781	A	G
9	chr9:96365926:TTATAA:T	0	96365926	T	TTATAA
9	chr9:96368857:T:C	0	96368857	C	T
9	chr9:96370093:C:T	0	96370093	T	C
9	chr9:96371031:T:C	0	96371031	C	T
9	chr9:96372022:A:G	0	96372022	G	A
9	chr9:96372962:T:C	0	96372962	C	T
9	chr9:96373029:G:A	0	96373029	A	G
9	chr9:96373089:T:G	0	96373089	G	T
9	chr9:96373241:C:T	0	96373241	T	C
9	chr9:96373456:G:A	0	96373456	A	G
9	chr9:96374630:G:C	0	96374630	C	G
9	chr9:96375533:A:T	0	96375533	T	A
9	chr9:96376018:G:A	0	96376018	A	G
9	chr9:96378637:A:G	0	96378637	G	A
9	chr9:96379289:AGAGT:A	0	96379289	A	AGAGT
9	chr9:96380188:C:T	0	96380188	T	C
9	chr9:96380890:T:C	0	96380890	C	T
9	chr9:96381494:T:C	0	96381494	C	T
9	chr9:96382631:G:A	0	96382631	A	G
9	chr9:96383199:A:G	0	96383199	G	A
9	chr9:96383995:G:A	0	96383995	A	G
9	chr9:96384469:T:C	0	96384469	C	T
9	chr9:96385870:A:G	0	96385870	G	A
9	chr9:96388476:A:C	0	96388476	C	A
9	chr9:96388497:A:G	0	96388497	G	A
9	chr9:96389659:T:C	0	96389659	C	T
9	chr9:96390378:C:T	0	96390378	T	C
9	chr9:96390638:G:C	0	96390638	C	G
9	chr9:96391116:A:C	0	96391116	C	A
9	chr9:96392089:A:G	0	96392089	G	A
9	chr9:96392243:C:T	0	96392243	T	C
9	chr9:96392823:G:A	0	96392823	A	G
9	chr9:96393746:G:A	0	96393746	A	G
9	chr9:96396732:A:G	0	96396732	G	A
9	chr9:96396988:T:C	0	96396988	C	T
9	chr9:96397820:G:A	0	96397820	A	G
9	chr9:96398987:A:C	0	96398987	C	A
9	chr9:96399230:C:G	0	96399230	G	C
9	chr9:96399338:G:C	0	96399338	C	G
9	chr9:96400098:T:A	0	96400098	A	T
9	chr9:96400556:A:C	0	96400556	C	A
9	chr9:96400955:A:G	0	96400955	G	A
9	chr9:96402234:A:G	0	96402234	G	A
9	chr9:96402392:G:C	0	96402392	C	G
9	chr9:96403126:T:C	0	96403126	C	T
9	chr9:96403288:G:A	0	96403288	A	G
9	chr9:96403992:G:A	0	96403992	A	G
9	chr9:96404187:G:A	0	96404187	A	G
9	chr9:96405637:A:G	0	96405637	G	A
9	chr9:96405700:G:A	0	96405700	A	G
9	chr9:96408619:G:A	0	96408619	A	G
9	chr9:96409099:G:C	0	96409099	C	G
9	chr9:96409349:G:A	0	96409349	A	G
9	chr9:96409424:G:A	0	96409424	A	G
9	chr9:96412249:C:T	0	96412249	T	C
9	chr9:96413174:T:C	0	96413174	C	T
9	chr9:96414110:C:T	0	96414110	T	C
9	chr9:96414536:T:G	0	96414536	G	T
9	chr9:96416091:T:G	0	96416091	G	T
9	chr9:96416497:A:G	0	96416497	G	A
9	chr9:96416502:A:G	0	96416502	G	A
9	chr9:96418628:C:G	0	96418628	G	C
9	chr9:96420713:ATTC:A	0	96420713	A	ATTC
9	chr9:96425121:A:G	0	96425121	G	A
9	chr9:96425966:A:G	0	96425966	G	A
9	chr9:96426065:C:A	0	96426065	A	C
9	chr9:96426688:C:G	0	96426688	G	C
9	chr9:96426973:A:G	0	96426973	G	A
9	chr9:96427509:A:G	0	96427509	G	A
9	chr9:96427671:C:T	0	96427671	T	C
9	chr9:96428357:A:G	0	96428357	G	A
9	chr9:96429520:T:C	0	96429520	C	T
9	chr9:96430928:G:A	0	96430928	A	G
9	chr9:96439086:T:C	0	96439086	C	T
9	chr9:96439657:T:C	0	96439657	C	T
9	chr9:96439701:A:G	0	96439701	G	A
9	chr9:96440544:A:G	0	96440544	G	A
9	chr9:96441324:T:C	0	96441324	C	T
9	chr9:96441898:G:T	0	96441898	T	G
9	chr9:96442186:T:C	0	96442186	C	T
9	chr9:96442234:A:C	0	96442234	C	A
9	chr9:96444750:T:A	0	96444750	A	T
9	chr9:96444751:C:A	0	96444751	A	C
9	chr9:96445258:C:T	0	96445258	T	C
9	chr9:96448302:G:A	0	96448302	A	G
9	chr9:96449951:G:T	0	96449951	T	G
9	chr9:96450234:G:C	0	96450234	C	G
9	chr9:96450648:T:G	0	96450648	G	T
9	chr9:96452822:T:C	0	96452822	C	T
9	chr9:96456569:G:A	0	96456569	A	G
9	chr9:96457497:C:T	0	96457497	T	C
9	chr9:96458113:A:G	0	96458113	G	A
9	chr9:96459484:T:C	0	96459484	C	T
9	chr9:96462680:C:G	0	96462680	G	C
9	chr9:96468084:T:C	0	96468084	C	T
9	chr9:96468814:T:A	0	96468814	A	T
9	chr9:96472275:T:G	0	96472275	G	T
9	chr9:96474044:A:G	0	96474044	G	A
9	chr9:96477559:A:C	0	96477559	C	A
9	chr9:96482299:C:A	0	96482299	A	C
9	chr9:96483205:CTCTGTGG:C	0	96483205	C	CTCTGTGG
9	chr9:96483214:T:A	0	96483214	A	T
9	chr9:96483216:T:TAGA	0	96483216	TAGA	T
9	chr9:96483292:C:T	0	96483292	T	C
9	chr9:96483408:T:C	0	96483408	C	T
9	chr9:96483877:C:T	0	96483877	T	C
9	chr9:96483935:C:T	0	96483935	T	C
9	chr9:96484730:G:A	0	96484730	A	G
9	chr9:96484992:C:T	0	96484992	T	C
9	chr9:96485212:C:T	0	96485212	T	C
9	chr9:96485476:C:T	0	96485476	T	C
9	chr9:96485545:C:T	0	96485545	T	C
9	chr9:96485775:T:G	0	96485775	G	T
9	chr9:96486917:C:T	0	96486917	T	C
9	chr9:96486922:C:T	0	96486922	T	C
9	chr9:96487266:A:T	0	96487266	T	A
9	chr9:96487427:T:C	0	96487427	C	T
9	chr9:96488181:C:T	0	96488181	T	C
9	chr9:96490182:A:G	0	96490182	G	A
9	chr9:96490800:C:T	0	96490800	T	C
9	chr9:96492158:A:G	0	96492158	G	A
9	chr9:96493326:G:A	0	96493326	A	G
9	chr9:96493933:T:C	0	96493933	C	T
9	chr9:96494130:C:T	0	96494130	T	C
9	chr9:96494288:T:C	0	96494288	C	T
9	chr9:96494546:CT:C	0	96494546	C	CT
9	chr9:96494980:A:G	0	96494980	G	A
9	chr9:96495862:T:C	0	96495862	C	T
9	chr9:96497462:C:T	0	96497462	T	C
9	chr9:96497542:AC:A	0	96497542	A	AC
9	chr9:96497580:T:C	0	96497580	C	T
9	chr9:96497965:G:A	0	96497965	A	G
9	chr9:96498292:A:G	0	96498292	G	A
9	chr9:96498922:T:C	0	96498922	C	T
9	chr9:96500014:A:G	0	96500014	G	A
9	chr9:96500506:T:TA	0	96500506	TA	T
9	chr9:96501215:T:C	0	96501215	C	T
9	chr9:96501298:A:G	0	96501298	G	A
9	chr9:96502857:T:A	0	96502857	A	T
9	chr9:96504107:G:A	0	96504107	A	G
9	chr9:96505231:T:C	0	96505231	C	T
9	chr9:96505271:T:C	0	96505271	C	T
9	chr9:96505634:TAAAAG:T	0	96505634	T	TAAAAG
9	chr9:96506139:A:C	0	96506139	C	A
9	chr9:96506147:C:T	0	96506147	T	C
9	chr9:96506408:C:A	0	96506408	A	C
9	chr9:96508371:CTAAA:C	0	96508371	C	CTAAA
9	chr9:96509272:A:G	0	96509272	G	A
9	chr9:96510023:G:C	0	96510023	C	G
9	chr9:96510289:G:A	0	96510289	A	G
9	chr9:96511956:A:G	0	96511956	G	A
9	chr9:96512329:T:C	0	96512329	C	T
9	chr9:96512672:C:T	0	96512672	T	C
9	chr9:96516265:C:A	0	96516265	A	C
9	chr9:96517226:C:T	0	96517226	T	C
9	chr9:96517391:A:G	0	96517391	G	A
9	chr9:96518139:A:G	0	96518139	G	A
9	chr9:96518332:C:T	0	96518332	T	C
9	chr9:96519987:G:C	0	96519987	C	G
9	chr9:96521450:T:C	0	96521450	C	T
9	chr9:96523411:G:T	0	96523411	T	G
9	chr9:96524096:G:C	0	96524096	C	G
9	chr9:96526669:A:G	0	96526669	G	A
9	chr9:96527073:G:C	0	96527073	C	G
9	chr9:96527663:C:T	0	96527663	T	C
9	chr9:96527765:A:G	0	96527765	G	A
9	chr9:96529844:C:T	0	96529844	T	C
9	chr9:96530856:T:C	0	96530856	C	T
9	chr9:96530894:C:T	0	96530894	T	C
9	chr9:96532003:A:G	0	96532003	G	A
9	chr9:96533684:T:C	0	96533684	C	T
9	chr9:96534184:A:G	0	96534184	G	A
9	chr9:96535248:A:G	0	96535248	G	A
9	chr9:96546605:A:T	0	96546605	T	A
9	chr9:96546887:C:T	0	96546887	T	C
9	chr9:96547391:A:G	0	96547391	G	A
9	chr9:96547811:A:T	0	96547811	T	A
9	chr9:96548646:A:G	0	96548646	G	A
9	chr9:96548895:G:A	0	96548895	A	G
9	chr9:96551609:G:A	0	96551609	A	G
9	chr9:96551730:C:T	0	96551730	T	C
9	chr9:96552605:T:C	0	96552605	C	T
9	chr9:96553031:T:C	0	96553031	C	T
9	chr9:96553365:T:C	0	96553365	C	T
9	chr9:96555920:T:TTAGTATG	0	96555920	TTAGTATG	T
9	chr9:96555923:CA:C	0	96555923	C	CA
9	chr9:96558748:T:A	0	96558748	A	T
9	chr9:96559963:T:G	0	96559963	G	T
9	chr9:96562095:T:C	0	96562095	C	T
9	chr9:96566634:G:A	0	96566634	A	G
9	chr9:96567832:T:C	0	96567832	C	T
9	chr9:96568682:G:A	0	96568682	A	G
9	chr9:96569379:T:C	0	96569379	C	T
9	chr9:96584693:G:A	0	96584693	A	G
9	chr9:96589194:C:T	0	96589194	T	C
9	chr9:96590986:C:T	0	96590986	T	C
9	chr9:96592400:A:G	0	96592400	G	A
9	chr9:96594279:T:C	0	96594279	C	T
9	chr9:96599918:A:G	0	96599918	G	A
9	chr9:96599921:G:A	0	96599921	A	G
9	chr9:96601690:A:G	0	96601690	G	A
9	chr9:96605816:A:G	0	96605816	G	A
9	chr9:96608316:A:C	0	96608316	C	A
9	chr9:96609193:T:C	0	96609193	C	T
9	chr9:96609738:T:A	0	96609738	A	T
9	chr9:96611431:A:G	0	96611431	G	A
9	chr9:96611786:T:C	0	96611786	C	T
9	chr9:96615197:T:C	0	96615197	C	T
9	chr9:96625715:G:A	0	96625715	A	G
9	chr9:96628867:CA:C	0	96628867	C	CA
9	chr9:96630743:T:C	0	96630743	C	T
9	chr9:96633575:C:T	0	96633575	T	C
9	chr9:96636892:T:C	0	96636892	C	T
9	chr9:96637927:T:C	0	96637927	C	T
9	chr9:96640689:G:A	0	96640689	A	G
9	chr9:96640900:A:G	0	96640900	G	A
9	chr9:96647533:T:G	0	96647533	G	T
9	chr9:96648007:C:T	0	96648007	T	C
9	chr9:96649678:C:T	0	96649678	T	C
9	chr9:96651050:G:T	0	96651050	T	G
9	chr9:96651570:C:T	0	96651570	T	C
9	chr9:96651642:A:G	0	96651642	G	A
9	chr9:96655049:C:T	0	96655049	T	C
9	chr9:96659161:C:G	0	96659161	G	C
9	chr9:96659673:C:T	0	96659673	T	C
9	chr9:96662751:A:G	0	96662751	G	A
9	chr9:96663719:CTG:C	0	96663719	C	CTG
9	chr9:96665065:A:C	0	96665065	C	A
9	chr9:96665892:T:C	0	96665892	C	T
9	chr9:96666033:G:C	0	96666033	C	G
9	chr9:96666706:G:A	0	96666706	A	G
9	chr9:96668533:A:G	0	96668533	G	A
9	chr9:96669007:G:A	0	96669007	A	G
9	chr9:96669080:G:A	0	96669080	A	G
9	chr9:96669809:A:T	0	96669809	T	A
9	chr9:96670435:C:T	0	96670435	T	C
9	chr9:96670524:A:ATC	0	96670524	ATC	A
9	chr9:96671489:A:G	0	96671489	G	A
9	chr9:96672811:G:T	0	96672811	T	G
9	chr9:96676027:T:C	0	96676027	C	T
9	chr9:96681230:T:C	0	96681230	C	T
9	chr9:96683173:G:C	0	96683173	C	G
9	chr9:96683192:C:T	0	96683192	T	C
9	chr9:96684674:G:C	0	96684674	C	G
9	chr9:96684711:A:G	0	96684711	G	A
9	chr9:96685327:A:G	0	96685327	G	A
9	chr9:96685606:C:G	0	96685606	G	C
9	chr9:96686282:T:C	0	96686282	C	T
9	chr9:96686777:G:A	0	96686777	A	G
9	chr9:96688038:T:C	0	96688038	C	T
9	chr9:96688886:G:A	0	96688886	A	G
9	chr9:96689028:T:TTTG	0	96689028	TTTG	T
9	chr9:96689309:C:T	0	96689309	T	C
9	chr9:96690634:A:T	0	96690634	T	A
9	chr9:96690686:T:G	0	96690686	G	T
9	chr9:96691214:CA:C	0	96691214	C	CA
9	chr9:96693085:G:A	0	96693085	A	G
9	chr9:96693647:C:A	0	96693647	A	C
9	chr9:96693878:T:C	0	96693878	C	T
9	chr9:96694423:C:T	0	96694423	T	C
9	chr9:96695674:G:T	0	96695674	T	G
9	chr9:96696544:A:G	0	96696544	G	A
9	chr9:96697742:T:C	0	96697742	C	T
9	chr9:96698082:A:G	0	96698082	G	A
9	chr9:96699528:T:C	0	96699528	C	T
9	chr9:96699840:G:A	0	96699840	A	G
9	chr9:96700763:C:T	0	96700763	T	C
9	chr9:96700923:T:C	0	96700923	C	T
9	chr9:96701241:G:A	0	96701241	A	G
9	chr9:96701257:C:T	0	96701257	T	C
9	chr9:96701511:C:G	0	96701511	G	C
9	chr9:96701896:T:C	0	96701896	C	T
9	chr9:96701935:G:C	0	96701935	C	G
9	chr9:96703576:A:C	0	96703576	C	A
9	chr9:96703840:C:G	0	96703840	G	C
9	chr9:96705257:C:T	0	96705257	T	C
9	chr9:96705956:T:A	0	96705956	A	T
9	chr9:96706714:C:A	0	96706714	A	C
9	chr9:96708337:A:G	0	96708337	G	A
9	chr9:96708606:A:G	0	96708606	G	A
9	chr9:96709062:T:G	0	96709062	G	T
9	chr9:96709572:C:G	0	96709572	G	C
9	chr9:96711053:G:A	0	96711053	A	G
9	chr9:96712162:AGG:A	0	96712162	A	AGG
9	chr9:96712166:AAATGTT:A	0	96712166	A	AAATGTT
9	chr9:96713798:A:G	0	96713798	G	A
9	chr9:96715543:C:T	0	96715543	T	C
9	chr9:96716016:G:A	0	96716016	A	G
9	chr9:96718658:T:G	0	96718658	G	T
9	chr9:96719634:C:G	0	96719634	G	C
9	chr9:96720312:C:T	0	96720312	T	C
9	chr9:96721160:C:T	0	96721160	T	C
9	chr9:96722171:T:G	0	96722171	G	T
9	chr9:96723134:G:A	0	96723134	A	G
9	chr9:96723905:C:T	0	96723905	T	C
9	chr9:96723959:C:T	0	96723959	T	C
9	chr9:96724535:A:G	0	96724535	G	A
9	chr9:96725112:A:G	0	96725112	G	A
9	chr9:96725325:C:T	0	96725325	T	C
9	chr9:96725353:T:C	0	96725353	C	T
9	chr9:96725390:T:C	0	96725390	C	T
9	chr9:96725819:T:C	0	96725819	C	T
9	chr9:96725820:G:T	0	96725820	T	G
9	chr9:96726124:T:C	0	96726124	C	T
9	chr9:96726173:A:C	0	96726173	C	A
9	chr9:96726220:T:C	0	96726220	C	T
9	chr9:96726843:G:GGAA	0	96726843	GGAA	G
9	chr9:96727400:T:C	0	96727400	C	T
9	chr9:96727847:G:A	0	96727847	A	G
9	chr9:96728293:C:G	0	96728293	G	C
9	chr9:96731696:C:T	0	96731696	T	C
9	chr9:96733984:A:G	0	96733984	G	A
9	chr9:96738696:G:T	0	96738696	T	G
9	chr9:96738802:T:G	0	96738802	G	T
9	chr9:96739290:G:A	0	96739290	A	G
9	chr9:96746243:G:T	0	96746243	T	G
9	chr9:96747121:G:A	0	96747121	A	G
9	chr9:96747165:GT:G	0	96747165	G	GT
9	chr9:96747342:C:T	0	96747342	T	C
9	chr9:96747512:T:C	0	96747512	C	T
9	chr9:96747603:C:T	0	96747603	T	C
9	chr9:96747791:A:C	0	96747791	C	A
9	chr9:96747810:A:G	0	96747810	G	A
9	chr9:96747857:G:A	0	96747857	A	G
9	chr9:96748057:A:G	0	96748057	G	A
9	chr9:96748106:C:A	0	96748106	A	C
9	chr9:96749469:G:A	0	96749469	A	G
9	chr9:96750090:C:T	0	96750090	T	C
9	chr9:96750632:T:C	0	96750632	C	T
9	chr9:96751186:T:TC	0	96751186	TC	T
9	chr9:96753680:A:G	0	96753680	G	A
9	chr9:96756071:G:C	0	96756071	C	G
9	chr9:96756321:T:C	0	96756321	C	T
9	chr9:96760763:C:T	0	96760763	T	C
9	chr9:96763205:A:G	0	96763205	G	A
9	chr9:96763627:T:C	0	96763627	C	T
9	chr9:96764639:A:C	0	96764639	C	A
9	chr9:96766560:T:C	0	96766560	C	T
9	chr9:96769118:C:T	0	96769118	T	C
9	chr9:96772474:C:T	0	96772474	T	C
9	chr9:96772789:T:C	0	96772789	C	T
9	chr9:96773661:C:T	0	96773661	T	C
9	chr9:96773725:G:A	0	96773725	A	G
9	chr9:96773736:C:T	0	96773736	T	C
9	chr9:96774789:T:C	0	96774789	C	T
9	chr9:96776856:G:C	0	96776856	C	G
9	chr9:96776964:A:G	0	96776964	G	A
9	chr9:96777118:T:A	0	96777118	A	T
9	chr9:96777160:G:A	0	96777160	A	G
9	chr9:96777167:G:A	0	96777167	A	G
9	chr9:96777420:T:C	0	96777420	C	T
9	chr9:96777457:T:C	0	96777457	C	T
9	chr9:96777471:C:T	0	96777471	T	C
9	chr9:96777928:C:G	0	96777928	G	C
9	chr9:96778009:C:T	0	96778009	T	C
9	chr9:96778237:C:A	0	96778237	A	C
9	chr9:96778427:G:A	0	96778427	A	G
9	chr9:96778724:A:G	0	96778724	G	A
9	chr9:96779528:T:C	0	96779528	C	T
9	chr9:96779971:T:A	0	96779971	A	T
9	chr9:96780046:T:C	0	96780046	C	T
9	chr9:96780947:T:G	0	96780947	G	T
9	chr9:96781504:A:C	0	96781504	C	A
9	chr9:96781858:A:G	0	96781858	G	A
9	chr9:96781905:T:C	0	96781905	C	T
9	chr9:96782251:T:TGTG	0	96782251	TGTG	T
9	chr9:96782281:T:A	0	96782281	A	T
9	chr9:96782463:T:C	0	96782463	C	T
9	chr9:96782539:A:G	0	96782539	G	A
9	chr9:96782594:G:T	0	96782594	T	G
9	chr9:96782625:C:T	0	96782625	T	C
9	chr9:96782838:A:G	0	96782838	G	A
9	chr9:96783799:C:A	0	96783799	A	C
9	chr9:96783826:C:T	0	96783826	T	C
9	chr9:96784167:G:C	0	96784167	C	G
9	chr9:96784176:G:A	0	96784176	A	G
9	chr9:96784203:G:A	0	96784203	A	G
9	chr9:96784304:T:C	0	96784304	C	T
9	chr9:96784883:T:C	0	96784883	C	T
9	chr9:96785698:C:T	0	96785698	T	C
9	chr9:96785982:T:C	0	96785982	C	T
9	chr9:96785990:G:A	0	96785990	A	G
9	chr9:96786909:T:C	0	96786909	C	T
9	chr9:96786915:AT:A	0	96786915	A	AT
9	chr9:96787167:A:G	0	96787167	G	A
9	chr9:96787525:C:T	0	96787525	T	C
9	chr9:96787748:C:T	0	96787748	T	C
9	chr9:96788152:A:G	0	96788152	G	A
9	chr9:96788165:A:C	0	96788165	C	A
9	chr9:96788455:C:T	0	96788455	T	C
9	chr9:96788617:G:A	0	96788617	A	G
9	chr9:96788629:T:TAACA	0	96788629	TAACA	T
9	chr9:96789343:A:G	0	96789343	G	A
9	chr9:96789383:G:C	0	96789383	C	G
9	chr9:96789436:A:G	0	96789436	G	A
9	chr9:96789630:T:A	0	96789630	A	T
9	chr9:96789704:A:G	0	96789704	G	A
9	chr9:96789823:C:G	0	96789823	G	C
9	chr9:96790039:G:A	0	96790039	A	G
9	chr9:96796633:G:A	0	96796633	A	G
9	chr9:96796738:T:C	0	96796738	C	T
9	chr9:96797056:T:C	0	96797056	C	T
9	chr9:96797786:T:C	0	96797786	C	T
9	chr9:96797861:T:C	0	96797861	C	T
9	chr9:96802726:G:A	0	96802726	A	G
9	chr9:96802860:T:C	0	96802860	C	T
9	chr9:96805102:C:A	0	96805102	A	C
9	chr9:96807517:G:A	0	96807517	A	G
9	chr9:96810193:TA:T	0	96810193	T	TA
9	chr9:96811616:T:C	0	96811616	C	T
9	chr9:96814313:GTTATCT:G	0	96814313	G	GTTATCT
9	chr9:96815145:G:A	0	96815145	A	G
9	chr9:96819286:T:C	0	96819286	C	T
9	chr9:96819600:C:T	0	96819600	T	C
9	chr9:96820053:T:G	0	96820053	G	T
9	chr9:96821112:G:A	0	96821112	A	G
9	chr9:96823032:G:T	0	96823032	T	G
9	chr9:96830390:T:C	0	96830390	C	T
9	chr9:96830709:A:C	0	96830709	C	A
9	chr9:96831257:T:C	0	96831257	C	T
9	chr9:96831525:T:C	0	96831525	C	T
9	chr9:96832329:G:C	0	96832329	C	G
9	chr9:96832448:T:C	0	96832448	C	T
9	chr9:96835103:T:C	0	96835103	C	T
9	chr9:96836329:C:T	0	96836329	T	C
9	chr9:96849045:C:T	0	96849045	T	C
9	chr9:96849580:G:A	0	96849580	A	G
9	chr9:96851854:T:TG	0	96851854	TG	T
9	chr9:96853601:G:A	0	96853601	A	G
9	chr9:96853917:A:C	0	96853917	C	A
9	chr9:96855341:G:A	0	96855341	A	G
9	chr9:96855437:G:A	0	96855437	A	G
9	chr9:96855616:T:C	0	96855616	C	T
9	chr9:96856731:A:ATCTC	0	96856731	ATCTC	A
9	chr9:96856734:C:A	0	96856734	A	C
9	chr9:96856799:C:T	0	96856799	T	C
9	chr9:96857988:A:T	0	96857988	T	A
9	chr9:96857995:A:G	0	96857995	G	A
9	chr9:96864465:A:G	0	96864465	G	A
9	chr9:96865010:C:T	0	96865010	T	C
9	chr9:96866292:C:T	0	96866292	T	C
9	chr9:96866425:A:G	0	96866425	G	A
9	chr9:96871131:G:A	0	96871131	A	G
9	chr9:96873266:C:A	0	96873266	A	C
9	chr9:96875472:A:G	0	96875472	G	A
9	chr9:96877271:C:G	0	96877271	G	C
9	chr9:96877959:AAC:A	0	96877959	A	AAC
9	chr9:96878615:A:G	0	96878615	G	A
9	chr9:96878819:G:C	0	96878819	C	G
9	chr9:96879264:A:G	0	96879264	G	A
9	chr9:96879443:C:A	0	96879443	A	C
9	chr9:96879588:A:G	0	96879588	G	A
9	chr9:96881002:T:C	0	96881002	C	T
9	chr9:96883007:GAGA:G	0	96883007	G	GAGA
9	chr9:96883501:G:A	0	96883501	A	G
9	chr9:96883758:A:C	0	96883758	C	A
9	chr9:96883950:A:G	0	96883950	G	A
9	chr9:96884126:G:A	0	96884126	A	G
9	chr9:96884527:G:A	0	96884527	A	G
9	chr9:96886054:C:T	0	96886054	T	C
9	chr9:96886368:C:A	0	96886368	A	C
9	chr9:96886575:G:A	0	96886575	A	G
9	chr9:96887023:C:T	0	96887023	T	C
9	chr9:96888074:C:T	0	96888074	T	C
9	chr9:96888505:G:A	0	96888505	A	G
9	chr9:96891470:T:C	0	96891470	C	T
9	chr9:96893076:C:T	0	96893076	T	C
9	chr9:96894496:T:G	0	96894496	G	T
9	chr9:96894941:T:C	0	96894941	C	T
9	chr9:96895010:T:C	0	96895010	C	T
9	chr9:96897114:C:G	0	96897114	G	C
9	chr9:96897326:C:A	0	96897326	A	C
9	chr9:96897371:C:T	0	96897371	T	C
9	chr9:96897987:A:G	0	96897987	G	A
9	chr9:96905963:G:T	0	96905963	T	G
9	chr9:96910643:T:G	0	96910643	G	T
9	chr9:96911663:G:A	0	96911663	A	G
9	chr9:96912939:G:T	0	96912939	T	G
9	chr9:96913250:G:A	0	96913250	A	G
9	chr9:96914183:G:A	0	96914183	A	G
9	chr9:96917903:T:C	0	96917903	C	T
9	chr9:96923961:G:A	0	96923961	A	G
```
