## Supplementary material for "Characterization of shared and ancestry-specific signals driving complex traits using multi-ancestry fine-mapping": mesusieoutput

```
                 eur          afr      eur_afr
   [1,] 0.0002257973 0.0001947192 7.020899e-05
   [2,] 0.0002243855 0.0002543395 8.477157e-05
   [3,] 0.0002243663 0.0001853202 6.356828e-05
   [4,] 0.0002244997 0.0002010550 7.147670e-05
   [5,] 0.0002265143 0.0001662445 5.501629e-05
   [6,] 0.0002256473 0.0001959991 7.060246e-05
   [7,] 0.0002243663 0.0003018333 1.006048e-04
   [8,] 0.0002266423 0.0001664071 5.507087e-05
   [9,] 0.0002258556 0.0001899143 6.818879e-05
  [10,] 0.0002243663 0.0001997571 6.646099e-05
  [11,] 0.0002264186 0.0001862823 6.703243e-05
  [12,] 0.0002254275 0.0001921743 6.878045e-05
  [13,] 0.0002243663 0.0002164503 7.232040e-05
  [14,] 0.0002244183 0.0003520388 1.173279e-04
  [15,] 0.0002257057 0.0001926363 6.923804e-05
  [16,] 0.0002243663 0.0001745886 5.783116e-05
  [17,] 0.0002243663 0.0003043398 1.014395e-04
  [18,] 0.0002243811 0.0002217177 7.387016e-05
  [19,] 0.0002243663 0.0003102398 1.034070e-04
  [20,] 0.0002243663 0.0003002251 1.000689e-04
  [21,] 0.0002285898 0.0002105870 7.145205e-05
  [22,] 0.0002243663 0.0002193137 7.304945e-05
  [23,] 0.0002243663 0.0004542145 1.513954e-04
  [24,] 0.0002243663 0.0004566782 1.522163e-04
  [25,] 0.0002243663 0.0004453638 1.484452e-04
  [26,] 0.0002243663 0.0004285443 1.428395e-04
  [27,] 0.0002243663 0.0004728620 1.576116e-04
  [28,] 0.0002276166 0.0001712866 5.671090e-05
  [29,] 0.0002243663 0.0002194309 7.308997e-05
  [30,] 0.0002270456 0.0002019255 7.453917e-05
  [31,] 0.0002281652 0.0002024331 7.582033e-05
  [32,] 0.0002243663 0.0002110174 7.020355e-05
  [33,] 0.0002243663 0.0002038669 6.789829e-05
  [34,] 0.0002243663 0.0002044208 6.806746e-05
  [35,] 0.0002267919 0.0001811276 6.493702e-05
  [36,] 0.0002280942 0.0001724171 5.709057e-05
  [37,] 0.0002259227 0.0001989080 7.216582e-05
  [38,] 0.0002243663 0.0001763572 5.842804e-05
  [39,] 0.0002274732 0.0001791115 5.934362e-05
  [40,] 0.0002243662 0.0002154588 7.307662e-05
  [41,] 0.0002243663 0.0001860281 6.171824e-05
  [42,] 0.0002258617 0.0002014310 7.319033e-05
  [43,] 0.0002243663 0.0001745755 5.782724e-05
  [44,] 0.0002243663 0.0001878324 6.230978e-05
  [45,] 0.0002243663 0.0001859426 6.205140e-05
  [46,] 0.0002267757 0.0001957635 7.157703e-05
  [47,] 0.0002243973 0.0002493872 8.312070e-05
  [48,] 0.0002244175 0.0003714661 1.238018e-04
  [49,] 0.0002270003 0.0001762033 5.836563e-05
  [50,] 0.0002257159 0.0001974567 7.129614e-05
  [51,] 0.0002246810 0.0001853638 6.521645e-05
  [52,] 0.0002259174 0.0001975548 7.156480e-05
  [53,] 0.0002263774 0.0001793445 5.942378e-05
  [54,] 0.0002243819 0.0002490054 8.299373e-05
  [55,] 0.0002243663 0.0001933082 6.416462e-05
  [56,] 0.0002265228 0.0001909782 6.920125e-05
  [57,] 0.0002243663 0.0002188434 7.288414e-05
  [58,] 0.0002243745 0.0002477611 8.257919e-05
  [59,] 0.0002258877 0.0002005453 7.279893e-05
  [60,] 0.0002282010 0.0001821827 6.037652e-05
  [61,] 0.0002268630 0.0001952162 7.136527e-05
  [62,] 0.0002244132 0.0002505639 8.351252e-05
  [63,] 0.0002271596 0.0001941907 7.115099e-05
  [64,] 0.0002270452 0.0001760215 5.830436e-05
  [65,] 0.0002243901 0.0002300267 7.666916e-05
  [66,] 0.0002243663 0.0002246097 7.483928e-05
  [67,] 0.0002243663 0.0002143710 7.134644e-05
  [68,] 0.0002261306 0.0002036273 7.438831e-05
  [69,] 0.0002245927 0.0001748064 6.075236e-05
  [70,] 0.0002243663 0.0001996621 6.638354e-05
  [71,] 0.0002243663 0.0006203796 2.067444e-04
  [72,] 0.0002270800 0.0002141491 8.008836e-05
  [73,] 0.0002268064 0.0002206931 8.265061e-05
  [74,] 0.0002293551 0.0002057281 7.841645e-05
  [75,] 0.0002243663 0.0008194076 2.730978e-04
  [76,] 0.0002243663 0.0002443224 8.143801e-05
  [77,] 0.0002243663 0.0007849069 2.616033e-04
  [78,] 0.0002243663 0.0002112795 7.060323e-05
  [79,] 0.0002243663 0.0007101998 2.367057e-04
  [80,] 0.0002267010 0.0002049898 7.553785e-05
  [81,] 0.0002243663 0.0002183884 7.283830e-05
  [82,] 0.0002243663 0.0002004382 6.658678e-05
  [83,] 0.0002243663 0.0002019389 6.710657e-05
  [84,] 0.0002243663 0.0003451741 1.150508e-04
  [85,] 0.0002243663 0.0003290916 1.096985e-04
  [86,] 0.0002276680 0.0002468743 8.220599e-05
  [87,] 0.0002273589 0.0002495827 8.312358e-05
  [88,] 0.0002243663 0.0005020583 1.758888e-04
  [89,] 0.0002243663 0.0002356154 7.853280e-05
  [90,] 0.0002243662 0.0001661279 5.543083e-05
  [91,] 0.0002252251 0.0001950063 6.770424e-05
  [92,] 0.0002243662 0.0001843706 6.113400e-05
  [93,] 0.0002243662 0.0001948593 6.675048e-05
  [94,] 0.0002243663 0.0001882609 6.522085e-05
  [95,] 0.0002250995 0.0002415670 8.639666e-05
  [96,] 0.0002243663 0.0001818154 6.262100e-05
  [97,] 0.0002264012 0.0001735844 5.748998e-05
  [98,] 0.0002265697 0.0002034580 7.429878e-05
  [99,] 0.0002351762 0.0002572538 1.103773e-04
 [100,] 0.0002262575 0.0002508796 9.297253e-05
 [101,] 0.0002356412 0.0002576167 1.111376e-04
 [102,] 0.0002355681 0.0002211873 9.152853e-05
 [103,] 0.0002254724 0.0001820301 6.415984e-05
 [104,] 0.0002305641 0.0003222098 1.353000e-04
 [105,] 0.0002308168 0.0002650522 1.084820e-04
 [106,] 0.0002274219 0.0002162810 7.847637e-05
 [107,] 0.0002275020 0.0001845540 6.118562e-05
 [108,] 0.0002249847 0.0002366198 8.400656e-05
 [109,] 0.0002251354 0.0003888024 1.481005e-04
 [110,] 0.0002244927 0.0002187921 7.336283e-05
 [111,] 0.0002249101 0.0002183241 7.258861e-05
 [112,] 0.0002245158 0.0002329801 7.947872e-05
 [113,] 0.0002244796 0.0002144571 7.252963e-05
 [114,] 0.0002245658 0.0002231811 7.552465e-05
 [115,] 0.0002296899 0.0001613237 5.433298e-05
 [116,] 0.0002243663 0.0002515650 8.814515e-05
 [117,] 0.0002243663 0.0002406832 8.219313e-05
 [118,] 0.0002302528 0.0001633918 5.641821e-05
 [119,] 0.0002249033 0.0001840788 6.102570e-05
 [120,] 0.0002243662 0.0001640994 5.441790e-05
 [121,] 0.0002251822 0.0002639547 8.795493e-05
 [122,] 0.0002250821 0.0002005807 6.663380e-05
 [123,] 0.0002256825 0.0001922837 6.381920e-05
 [124,] 0.0002262829 0.0002210884 7.353265e-05
 [125,] 0.0002243663 0.0002048129 6.808710e-05
 [126,] 0.0002243662 0.0002463110 8.203368e-05
 [127,] 0.0002245158 0.0002089620 6.949676e-05
 [128,] 0.0002243663 0.0002053200 6.826003e-05
 [129,] 0.0002243663 0.0001905988 6.324994e-05
 [130,] 0.0002243663 0.0002033167 6.800884e-05
 [131,] 0.0002253727 0.0002475998 8.895772e-05
 [132,] 0.0002243663 0.0002022162 6.720157e-05
 [133,] 0.0002243663 0.0002177487 7.251317e-05
 [134,] 0.0002243663 0.0002092489 6.960253e-05
 [135,] 0.0002243663 0.0002080467 6.919156e-05
 [136,] 0.0002262183 0.0002333631 7.776422e-05
 [137,] 0.0002264315 0.0002276371 7.584019e-05
 [138,] 0.0002245787 0.0002145678 7.162123e-05
 [139,] 0.0002265984 0.0002948357 9.823121e-05
 [140,] 0.0002243662 0.0003188176 1.062650e-04
 [141,] 0.0002243662 0.0002955349 9.850845e-05
 [142,] 0.0002243663 0.0002088492 6.986504e-05
 [143,] 0.0002243662 0.0002880517 9.869339e-05
 [144,] 0.0002263032 0.0002294659 7.646287e-05
 [145,] 0.0002248258 0.0002146564 7.144818e-05
 [146,] 0.0002243662 0.0002285096 7.600714e-05
 [147,] 0.0002260571 0.0002039322 6.777137e-05
 [148,] 0.0002243663 0.0002076915 6.907030e-05
 [149,] 0.0002258302 0.0002064165 6.861555e-05
 [150,] 0.0002243663 0.0002078532 6.912551e-05
 [151,] 0.0002243662 0.0003968666 1.394177e-04
 [152,] 0.0002258512 0.0002095855 6.969429e-05
 [153,] 0.0002243662 0.0003636704 1.258301e-04
 [154,] 0.0002243663 0.0002079116 6.914544e-05
 [155,] 0.0002256445 0.0002099021 6.980043e-05
 [156,] 0.0002254146 0.0002709576 9.028485e-05
 [157,] 0.0002249295 0.0002736927 9.119912e-05
 [158,] 0.0002257502 0.0002087369 6.940497e-05
 [159,] 0.0002243663 0.0002081210 6.921684e-05
 [160,] 0.0002283779 0.0002104515 7.000921e-05
 [161,] 0.0002243663 0.0001681739 5.603897e-05
 [162,] 0.0002243662 0.0001806361 5.992618e-05
 [163,] 0.0002243663 0.0001778920 5.893913e-05
 [164,] 0.0002243662 0.0001657570 5.487929e-05
 [165,] 0.0002243662 0.0001841741 6.141655e-05
 [166,] 0.0002243662 0.0001864983 6.185769e-05
 [167,] 0.0002243662 0.0001748856 5.808027e-05
 [168,] 0.0002243663 0.0001887545 6.261367e-05
 [169,] 0.0002243663 0.0001670653 5.529019e-05
 [170,] 0.0002243663 0.0001865779 6.194403e-05
 [171,] 0.0002243663 0.0001987690 6.653568e-05
 [172,] 0.0002243662 0.0001724590 5.710437e-05
 [173,] 0.0002243662 0.0001831576 6.091198e-05
 [174,] 0.0002243663 0.0001801622 5.971297e-05
 [175,] 0.0002243662 0.0002566383 8.552696e-05
 [176,] 0.0002243663 0.0001989736 6.639944e-05
 [177,] 0.0002243662 0.0001942911 6.449694e-05
 [178,] 0.0002243663 0.0001666793 5.576865e-05
 [179,] 0.0002243662 0.0002081338 6.922146e-05
 [180,] 0.0002243663 0.0001803613 6.136752e-05
 [181,] 0.0002243662 0.0001764931 5.847054e-05
 [182,] 0.0002243663 0.0001927434 6.397727e-05
 [183,] 0.0002243662 0.0002223530 7.487474e-05
 [184,] 0.0002243663 0.0001788500 5.941083e-05
 [185,] 0.0002243662 0.0001642729 5.435101e-05
 [186,] 0.0002243662 0.0002120354 7.142183e-05
 [187,] 0.0002243662 0.0001636040 5.412653e-05
 [188,] 0.0002243662 0.0001809623 6.062455e-05
 [189,] 0.0002243662 0.0001637520 5.417619e-05
 [190,] 0.0002243663 0.0002011152 6.721520e-05
 [191,] 0.0002243662 0.0002128513 7.082928e-05
 [192,] 0.0002243662 0.0002177311 7.299988e-05
 [193,] 0.0002243662 0.0001704768 5.674255e-05
 [194,] 0.0002243663 0.0001808992 5.996046e-05
 [195,] 0.0002243662 0.0004012294 1.337467e-04
 [196,] 0.0002243663 0.0001984178 6.601800e-05
 [197,] 0.0002243662 0.0002410949 8.083808e-05
 [198,] 0.0002243662 0.0002025767 6.757093e-05
 [199,] 0.0002243663 0.0002010807 6.723953e-05
 [200,] 0.0002243662 0.0001705457 5.731543e-05
 [201,] 0.0002243663 0.0002106576 7.211685e-05
 [202,] 0.0002243663 0.0002398212 7.993295e-05
 [203,] 0.0002243662 0.0002354222 7.847098e-05
 [204,] 0.0002243663 0.0002385387 7.950644e-05
 [205,] 0.0002243662 0.0001742761 5.871506e-05
 [206,] 0.0002243663 0.0001954739 6.553304e-05
 [207,] 0.0002243662 0.0001695283 5.651300e-05
 [208,] 0.0002243662 0.0001740303 5.872082e-05
 [209,] 0.0002243662 0.0001973055 6.602843e-05
 [210,] 0.0002243662 0.0001736430 5.860141e-05
 [211,] 0.0002243662 0.0001904994 6.362430e-05
 [212,] 0.0002243663 0.0002246674 7.485096e-05
 [213,] 0.0002243663 0.0002066023 6.900442e-05
 [214,] 0.0002243663 0.0002007886 6.685163e-05
 [215,] 0.0002243663 0.0001877183 6.227064e-05
 [216,] 0.0002243662 0.0002136067 7.102634e-05
 [217,] 0.0002243663 0.0001982311 6.690768e-05
 [218,] 0.0002243662 0.0001887639 6.260877e-05
 [219,] 0.0002243662 0.0001665856 5.561192e-05
 [220,] 0.0002254554 0.0002001598 7.023323e-05
 [221,] 0.0002243663 0.0001863205 6.479011e-05
 [222,] 0.0002261707 0.0001626006 5.442351e-05
 [223,] 0.0002256228 0.0001750437 6.054158e-05
 [224,] 0.0002243663 0.0002242484 7.474474e-05
 [225,] 0.0002243663 0.0001983760 6.624315e-05
 [226,] 0.0002275063 0.0001648612 5.592476e-05
 [227,] 0.0002262316 0.0001922126 6.939112e-05
 [228,] 0.0002279982 0.0001635082 5.439041e-05
 [229,] 0.0002243663 0.0002212737 7.371350e-05
 [230,] 0.0002244621 0.0001608029 5.358688e-05
 [231,] 0.0002243663 0.0002225416 7.410325e-05
 [232,] 0.0002243663 0.0002006375 6.756662e-05
 [233,] 0.0002243663 0.0002067877 6.884683e-05
 [234,] 0.0002243663 0.0002259362 8.018797e-05
 [235,] 0.0002243663 0.0002312960 7.708998e-05
 [236,] 0.0002261819 0.0001655356 5.477492e-05
 [237,] 0.0002243663 0.0002049752 6.860476e-05
 [238,] 0.0002243663 0.0002318769 7.729080e-05
 [239,] 0.0002243663 0.0001985525 6.606045e-05
 [240,] 0.0002243663 0.0002038667 6.811872e-05
 [241,] 0.0002243663 0.0002234169 7.445813e-05
 [242,] 0.0002258285 0.0001736814 5.775092e-05
 [243,] 0.0002273536 0.0001703514 5.639082e-05
 [244,] 0.0002272419 0.0001757507 5.924877e-05
 [245,] 0.0002258300 0.0001635288 5.560279e-05
 [246,] 0.0002243663 0.0002004255 6.685359e-05
 [247,] 0.0002262341 0.0001705662 5.852756e-05
 [248,] 0.0002267124 0.0002010523 6.672019e-05
 [249,] 0.0002274231 0.0001678885 5.556694e-05
 [250,] 0.0002263558 0.0001871492 6.205053e-05
 [251,] 0.0002270636 0.0002692658 1.023252e-04
 [252,] 0.0002263382 0.0001674102 5.540596e-05
 [253,] 0.0002254650 0.0001737799 5.971853e-05
 [254,] 0.0002262534 0.0001748268 5.790018e-05
 [255,] 0.0002270276 0.0002138519 7.856177e-05
 [256,] 0.0002243663 0.0002014834 6.744783e-05
 [257,] 0.0002243662 0.0001779227 5.977200e-05
 [258,] 0.0002243663 0.0001795588 6.043077e-05
 [259,] 0.0002243663 0.0001999577 6.723346e-05
 [260,] 0.0002276629 0.0002031086 7.154943e-05
 [261,] 0.0002243663 0.0002311067 7.703266e-05
 [262,] 0.0002243663 0.0001795064 6.040875e-05
 [263,] 0.0002243663 0.0002180519 7.261115e-05
 [264,] 0.0002243663 0.0002180693 7.261702e-05
 [265,] 0.0002243663 0.0002180248 7.260185e-05
 [266,] 0.0002243663 0.0002180248 7.260193e-05
 [267,] 0.0002243663 0.0002155569 7.175709e-05
 [268,] 0.0002243662 0.0002439497 8.320039e-05
 [269,] 0.0002243663 0.0002001702 6.724736e-05
 [270,] 0.0002277040 0.0002361764 8.641585e-05
 [271,] 0.0002243663 0.0001990909 6.632242e-05
 [272,] 0.0002243663 0.0002318868 7.729238e-05
 [273,] 0.0002266426 0.0002212526 8.135748e-05
 [274,] 0.0002275780 0.0002041675 7.211084e-05
 [275,] 0.0002252811 0.0002099147 7.371162e-05
 [276,] 0.0002243662 0.0001797161 6.040619e-05
 [277,] 0.0002243663 0.0002002184 6.734903e-05
 [278,] 0.0002243663 0.0002109056 7.007405e-05
 [279,] 0.0002243663 0.0002136177 7.099023e-05
 [280,] 0.0002270235 0.0002031723 7.182844e-05
 [281,] 0.0002261460 0.0002205206 8.037296e-05
 [282,] 0.0002263410 0.0002232913 8.181556e-05
 [283,] 0.0002243662 0.0001819567 6.134186e-05
 [284,] 0.0002243663 0.0002393571 7.977614e-05
 [285,] 0.0002243662 0.0001994007 6.676171e-05
 [286,] 0.0002243662 0.0001794057 6.020119e-05
 [287,] 0.0002243662 0.0002557339 8.696002e-05
 [288,] 0.0002243663 0.0002395050 7.982495e-05
 [289,] 0.0002283540 0.0002654217 1.030353e-04
 [290,] 0.0002243662 0.0001800620 6.048785e-05
 [291,] 0.0002243663 0.0001977531 6.657130e-05
 [292,] 0.0002243663 0.0001784150 5.999548e-05
 [293,] 0.0002261431 0.0002172705 7.896891e-05
 [294,] 0.0002243662 0.0001832212 6.161503e-05
 [295,] 0.0002243770 0.0002438228 8.126273e-05
 [296,] 0.0002268864 0.0001986186 6.928068e-05
 [297,] 0.0002269179 0.0001985100 6.923781e-05
 [298,] 0.0002269642 0.0001985275 6.927410e-05
 [299,] 0.0002251890 0.0002184237 7.727662e-05
 [300,] 0.0002243663 0.0001996499 6.713555e-05
 [301,] 0.0002243663 0.0001943355 6.616007e-05
 [302,] 0.0002260689 0.0002168755 7.869788e-05
 [303,] 0.0002251434 0.0001678798 5.556079e-05
 [304,] 0.0002243663 0.0002221510 7.403143e-05
 [305,] 0.0002260084 0.0002141173 7.297687e-05
 [306,] 0.0002243663 0.0002207649 7.354689e-05
 [307,] 0.0002243663 0.0002140534 7.124273e-05
 [308,] 0.0002264154 0.0002173443 7.935336e-05
 [309,] 0.0002261002 0.0002601816 9.722360e-05
 [310,] 0.0002260436 0.0002607983 9.736037e-05
 [311,] 0.0002275256 0.0002129386 7.673715e-05
 [312,] 0.0002243662 0.0001959673 6.539031e-05
 [313,] 0.0002243662 0.0001980169 6.619081e-05
 [314,] 0.0002244860 0.0002467009 8.222060e-05
 [315,] 0.0002243663 0.0001973265 6.597085e-05
 [316,] 0.0002243662 0.0001795775 5.951703e-05
 [317,] 0.0002244517 0.0003012287 1.003995e-04
 [318,] 0.0002243662 0.0001922224 6.543499e-05
 [319,] 0.0002267825 0.0002649181 1.003613e-04
 [320,] 0.0002250147 0.0002117661 7.436234e-05
 [321,] 0.0002243662 0.0001739207 5.851073e-05
 [322,] 0.0002243662 0.0001709107 5.715822e-05
 [323,] 0.0002243662 0.0001730064 5.738245e-05
 [324,] 0.0002243663 0.0002188019 7.597898e-05
 [325,] 0.0002243662 0.0001730520 5.739374e-05
 [326,] 0.0002243663 0.0001695905 5.737824e-05
 [327,] 0.0002243662 0.0001809641 5.998452e-05
 [328,] 0.0002243663 0.0002196202 7.652619e-05
 [329,] 0.0002243663 0.0001989529 6.634047e-05
 [330,] 0.0002243662 0.0001712264 5.750347e-05
 [331,] 0.0002243662 0.0001623960 5.400882e-05
 [332,] 0.0002243662 0.0001644156 5.440185e-05
 [333,] 0.0002243662 0.0001653428 5.471321e-05
 [334,] 0.0002243662 0.0001651592 5.465153e-05
 [335,] 0.0002243663 0.0001871624 6.291116e-05
 [336,] 0.0002243663 0.0001640708 5.428605e-05
 [337,] 0.0002243662 0.0001649402 5.457799e-05
 [338,] 0.0002243663 0.0001638116 5.419906e-05
 [339,] 0.0002243663 0.0001665625 5.512349e-05
 [340,] 0.0002243662 0.0001692616 5.603035e-05
 [341,] 0.0002243663 0.0001996881 6.701371e-05
 [342,] 0.0002244262 0.0002488500 8.293682e-05
 [343,] 0.0002243662 0.0001698065 5.621419e-05
 [344,] 0.0002243662 0.0001896666 6.386966e-05
 [345,] 0.0002243662 0.0001752692 5.876111e-05
 [346,] 0.0002243663 0.0001625442 5.380914e-05
 [347,] 0.0002243662 0.0001935936 6.425586e-05
 [348,] 0.0002243662 0.0001666684 5.516194e-05
 [349,] 0.0002243663 0.0001696998 5.618197e-05
 [350,] 0.0002243662 0.0001731286 5.733709e-05
 [351,] 0.0002243662 0.0001743049 5.773324e-05
 [352,] 0.0002243662 0.0001855724 6.154529e-05
 [353,] 0.0002243662 0.0001759713 5.829450e-05
 [354,] 0.0002243662 0.0001769452 5.862263e-05
 [355,] 0.0002243662 0.0001747760 5.789231e-05
 [356,] 0.0002243662 0.0001640139 5.426817e-05
 [357,] 0.0002243662 0.0001734501 5.744662e-05
 [358,] 0.0002243662 0.0001640244 5.427142e-05
 [359,] 0.0002243662 0.0001642333 5.434174e-05
 [360,] 0.0002243662 0.0001855213 6.152672e-05
 [361,] 0.0002243662 0.0001915713 6.358413e-05
 [362,] 0.0002243662 0.0001640774 5.428924e-05
 [363,] 0.0002243662 0.0001642947 5.436236e-05
 [364,] 0.0002243662 0.0002549447 8.498004e-05
 [365,] 0.0002243662 0.0001953665 6.485523e-05
 [366,] 0.0002243662 0.0001643164 5.436989e-05
 [367,] 0.0002243662 0.0001832312 6.075239e-05
 [368,] 0.0002243662 0.0001814181 6.013770e-05
 [369,] 0.0002243662 0.0001658182 5.552682e-05
 [370,] 0.0002243662 0.0002828522 9.428272e-05
 [371,] 0.0002243662 0.0001836967 6.090970e-05
 [372,] 0.0002243662 0.0001762257 5.907445e-05
 [373,] 0.0002243662 0.0001696652 5.617256e-05
 [374,] 0.0002243662 0.0003411756 1.137104e-04
 [375,] 0.0002243663 0.0002185781 7.279362e-05
 [376,] 0.0002243662 0.0002151223 7.154858e-05
 [377,] 0.0002272355 0.0003467498 1.363849e-04
 [378,] 0.0002243662 0.0006565576 2.188276e-04
 [379,] 0.0002243662 0.0006592458 2.197233e-04
 [380,] 0.0002243662 0.0002274351 7.643145e-05
 [381,] 0.0002243662 0.0002241328 7.460310e-05
 [382,] 0.0002243662 0.0002268742 7.553356e-05
 [383,] 0.0002243662 0.0006402980 2.134149e-04
 [384,] 0.0002243662 0.0007627419 2.542225e-04
 [385,] 0.0002243662 0.0002185976 7.294657e-05
 [386,] 0.0002243662 0.0001923100 6.383523e-05
 [387,] 0.0002243662 0.0002272318 7.565556e-05
 [388,] 0.0002243662 0.0004198141 1.399210e-04
 [389,] 0.0002243662 0.0002958208 9.860220e-05
 [390,] 0.0002243662 0.0001927270 6.397666e-05
 [391,] 0.0002243662 0.0002978167 9.926739e-05
 [392,] 0.0002243662 0.0002938539 9.794590e-05
 [393,] 0.0002243662 0.0002978770 9.928754e-05
 [394,] 0.0002243662 0.0002956291 9.853822e-05
 [395,] 0.0002275556 0.0002066474 7.349783e-05
 [396,] 0.0002243662 0.0003041680 1.013830e-04
 [397,] 0.0002243662 0.0002547639 8.491679e-05
 [398,] 0.0002243662 0.0003050927 1.016925e-04
 [399,] 0.0002243662 0.0003122311 1.040719e-04
 [400,] 0.0002243662 0.0003041985 1.013940e-04
 [401,] 0.0002243662 0.0003034470 1.011440e-04
 [402,] 0.0002243662 0.0003037645 1.012501e-04
 [403,] 0.0002243662 0.0001927161 6.397317e-05
 [404,] 0.0002243662 0.0003019087 1.006320e-04
 [405,] 0.0002243662 0.0003023190 1.007683e-04
 [406,] 0.0002243662 0.0002988984 9.962760e-05
 [407,] 0.0002243662 0.0001987522 6.602420e-05
 [408,] 0.0002243662 0.0002977659 9.925109e-05
 [409,] 0.0002243662 0.0001970130 6.543371e-05
 [410,] 0.0002243662 0.0002500902 8.335956e-05
 [411,] 0.0002243662 0.0002480509 8.267964e-05
 [412,] 0.0002243662 0.0002641201 8.803448e-05
 [413,] 0.0002243662 0.0002594689 8.648856e-05
 [414,] 0.0002243662 0.0001976957 6.574793e-05
 [415,] 0.0002243662 0.0001777198 5.890707e-05
 [416,] 0.0002243662 0.0001981671 6.580690e-05
 [417,] 0.0002243662 0.0001897197 6.294385e-05
 [418,] 0.0002243662 0.0002045891 6.797996e-05
 [419,] 0.0002243662 0.0002215002 7.370492e-05
 [420,] 0.0002243662 0.0002161199 7.188549e-05
 [421,] 0.0002243662 0.0001695026 5.667961e-05
 [422,] 0.0002243662 0.0001952731 6.484133e-05
 [423,] 0.0002243663 0.0001898007 6.297975e-05
 [424,] 0.0002243663 0.0001869451 6.200596e-05
 [425,] 0.0002243663 0.0001977192 6.560912e-05
 [426,] 0.0002272709 0.0002043027 7.233576e-05
 [427,] 0.0002267167 0.0002294649 8.346716e-05
 [428,] 0.0002269049 0.0001981085 6.943390e-05
 [429,] 0.0002267122 0.0002217123 7.994256e-05
 [430,] 0.0002268160 0.0002223193 8.035067e-05
 [431,] 0.0002267584 0.0001965779 6.855245e-05
 [432,] 0.0002264305 0.0002123583 7.529981e-05
 [433,] 0.0002269199 0.0001788450 6.237659e-05
 [434,] 0.0002263770 0.0002136607 7.584556e-05
 [435,] 0.0002272393 0.0002340026 8.674147e-05
 [436,] 0.0002243663 0.0002207136 7.352265e-05
 [437,] 0.0002270968 0.0001973569 6.863738e-05
 [438,] 0.0002267662 0.0002007053 7.009640e-05
 [439,] 0.0002272148 0.0001957147 6.789985e-05
 [440,] 0.0002271857 0.0002091441 7.499160e-05
 [441,] 0.0002272511 0.0001864585 6.217359e-05
 [442,] 0.0002264075 0.0002127287 7.543152e-05
 [443,] 0.0002243662 0.0001681053 5.564282e-05
 [444,] 0.0002255860 0.0002071232 7.204701e-05
 [445,] 0.0002266277 0.0002096192 7.450152e-05
 [446,] 0.0002243663 0.0002095220 6.968654e-05
 [447,] 0.0002256519 0.0002060655 7.163079e-05
 [448,] 0.0002243662 0.0001908644 6.364041e-05
 [449,] 0.0002243662 0.0003092124 1.030600e-04
 [450,] 0.0002243663 0.0002095525 6.969769e-05
 [451,] 0.0002259864 0.0001826789 6.257162e-05
 [452,] 0.0002245716 0.0001784604 6.077226e-05
 [453,] 0.0002243662 0.0001941536 6.441984e-05
 [454,] 0.0002249759 0.0001993249 6.621412e-05
 [455,] 0.0002243663 0.0002094840 7.262726e-05
 [456,] 0.0002243663 0.0001684065 5.628233e-05
 [457,] 0.0002243662 0.0002514511 8.381133e-05
 [458,] 0.0002243663 0.0001724438 5.710574e-05
 [459,] 0.0002243663 0.0001683445 5.601827e-05
 [460,] 0.0002243662 0.0002158800 7.177052e-05
 [461,] 0.0002243663 0.0002798236 9.325871e-05
 [462,] 0.0002307814 0.0004234322 1.410094e-04
 [463,] 0.0002243662 0.0001670417 5.551770e-05
 [464,] 0.0002243663 0.0001886129 6.256219e-05
 [465,] 0.0002243663 0.0003013889 1.016009e-04
 [466,] 0.0002243663 0.0001929556 6.402769e-05
 [467,] 0.0002243663 0.0002005647 6.660094e-05
 [468,] 0.0002243663 0.0002522264 8.407615e-05
 [469,] 0.0002243662 0.0003900140 1.299822e-04
 [470,] 0.0002243662 0.0002944963 9.815404e-05
 [471,] 0.0002243663 0.0003213178 1.071073e-04
 [472,] 0.0002243662 0.0001686976 5.595193e-05
 [473,] 0.0002243662 0.0003763649 1.254330e-04
 [474,] 0.0002243662 0.0003870103 1.289788e-04
 [475,] 0.0002243663 0.0002600625 8.668894e-05
 [476,] 0.0002243662 0.0002974008 9.911918e-05
 [477,] 0.0002243663 0.0001715612 5.680928e-05
 [478,] 0.0002243662 0.0002713799 9.044879e-05
 [479,] 0.0002243663 0.0001999006 6.690032e-05
 [480,] 0.0002243662 0.0002920840 9.735025e-05
 [481,] 0.0002243662 0.0002950343 9.833273e-05
 [482,] 0.0002243662 0.0003852881 1.284067e-04
 [483,] 0.0002243662 0.0001673957 5.554939e-05
 [484,] 0.0002243662 0.0003651831 1.217059e-04
 [485,] 0.0002243662 0.0003908465 1.302592e-04
 [486,] 0.0002243662 0.0001684338 5.590912e-05
 [487,] 0.0002243662 0.0003776171 1.258515e-04
 [488,] 0.0002243662 0.0002548481 8.494048e-05
 [489,] 0.0002243663 0.0002088526 6.998857e-05
 [490,] 0.0002243662 0.0003929039 1.309465e-04
 [491,] 0.0002243662 0.0003817857 1.272413e-04
 [492,] 0.0002243663 0.0001809721 5.998201e-05
 [493,] 0.0002243663 0.0002000019 6.691605e-05
 [494,] 0.0002243662 0.0003679658 1.226395e-04
 [495,] 0.0002243662 0.0002949137 9.829463e-05
 [496,] 0.0002243663 0.0003572981 1.190765e-04
 [497,] 0.0002243663 0.0002130803 7.347166e-05
 [498,] 0.0002243662 0.0003237302 1.078965e-04
 [499,] 0.0002243663 0.0002206167 7.384155e-05
 [500,] 0.0002243662 0.0003176193 1.058611e-04
 [501,] 0.0002243663 0.0003979480 1.336878e-04
 [502,] 0.0002243663 0.0002661461 8.943643e-05
 [503,] 0.0002243662 0.0002746131 9.153102e-05
 [504,] 0.0002243662 0.0003175366 1.058320e-04
 [505,] 0.0002243663 0.0001998098 6.706936e-05
 [506,] 0.0002243663 0.0004448232 1.509983e-04
 [507,] 0.0002243663 0.0002192857 7.323740e-05
 [508,] 0.0002243662 0.0002127528 7.081182e-05
 [509,] 0.0002243663 0.0002059532 6.894354e-05
 [510,] 0.0002243662 0.0002135875 7.112863e-05
 [511,] 0.0002245854 0.0002211726 7.473543e-05
 [512,] 0.0002243662 0.0002087893 6.937948e-05
 [513,] 0.0002243663 0.0001898205 6.309814e-05
 [514,] 0.0002243663 0.0004275372 1.478627e-04
 [515,] 0.0002243663 0.0002232982 7.482360e-05
 [516,] 0.0002243663 0.0003926828 1.324817e-04
 [517,] 0.0002243799 0.0004741355 1.649391e-04
 [518,] 0.0002243663 0.0002270841 7.569375e-05
 [519,] 0.0002243663 0.0001834402 6.082158e-05
 [520,] 0.0002243663 0.0004257017 1.472599e-04
 [521,] 0.0002263174 0.0002033572 7.271133e-05
 [522,] 0.0002272447 0.0002125682 7.787865e-05
 [523,] 0.0002272150 0.0002122339 7.768931e-05
 [524,] 0.0002243663 0.0003082944 1.044199e-04
 [525,] 0.0002266648 0.0002098363 7.601509e-05
 [526,] 0.0002243663 0.0003227005 1.095673e-04
 [527,] 0.0002274285 0.0001964792 6.969389e-05
 [528,] 0.0002243663 0.0003136631 1.067867e-04
 [529,] 0.0002243663 0.0002820292 9.603639e-05
 [530,] 0.0002245306 0.0002179001 7.470597e-05
 [531,] 0.0002245330 0.0002147316 7.350547e-05
 [532,] 0.0002243663 0.0002175872 7.406960e-05
 [533,] 0.0002245688 0.0002150073 7.369067e-05
 [534,] 0.0002244853 0.0002126163 7.253686e-05
 [535,] 0.0002255824 0.0003320984 1.269237e-04
 [536,] 0.0002255452 0.0003176082 1.208118e-04
 [537,] 0.0002243663 0.0002153634 7.327193e-05
 [538,] 0.0002289340 0.0002562919 1.014933e-04
 [539,] 0.0002244505 0.0001829058 6.085206e-05
 [540,] 0.0002243663 0.0002143832 7.288937e-05
 [541,] 0.0002243663 0.0002123313 7.214878e-05
 [542,] 0.0002243663 0.0002119760 7.201347e-05
 [543,] 0.0002243663 0.0002378509 8.065698e-05
 [544,] 0.0002286614 0.0002622077 1.037652e-04
 [545,] 0.0002243663 0.0002237765 7.458057e-05
 [546,] 0.0002284760 0.0002528095 9.921914e-05
 [547,] 0.0002251851 0.0002145102 7.398213e-05
 [548,] 0.0002243663 0.0001874850 6.227248e-05
 [549,] 0.0002243663 0.0002215713 7.382499e-05
 [550,] 0.0002256721 0.0002106963 7.268692e-05
 [551,] 0.0002243663 0.0002313851 7.900661e-05
 [552,] 0.0002244189 0.0002213493 7.570338e-05
 [553,] 0.0002243663 0.0002170694 7.270412e-05
 [554,] 0.0002243663 0.0002145898 7.187806e-05
 [555,] 0.0002243663 0.0002397445 8.056393e-05
 [556,] 0.0002285694 0.0003070211 1.238533e-04
 [557,] 0.0002243663 0.0002154388 7.222797e-05
 [558,] 0.0002251266 0.0002107612 7.249649e-05
 [559,] 0.0002285489 0.0002931168 1.174856e-04
 [560,] 0.0002282005 0.0003125168 1.255015e-04
 [561,] 0.0002282366 0.0003035789 1.215662e-04
 [562,] 0.0002282413 0.0003098375 1.243916e-04
 [563,] 0.0002282414 0.0003115382 1.251559e-04
 [564,] 0.0002281473 0.0003048338 1.219317e-04
 [565,] 0.0002249452 0.0002091319 7.130530e-05
 [566,] 0.0002251968 0.0002081456 7.105292e-05
 [567,] 0.0002243663 0.0003593333 1.261073e-04
 [568,] 0.0002251952 0.0001965070 6.524995e-05
 [569,] 0.0002281161 0.0003124333 1.252676e-04
 [570,] 0.0002243663 0.0002625359 8.822002e-05
 [571,] 0.0002243663 0.0003274141 1.169218e-04
 [572,] 0.0002251662 0.0002092744 7.171016e-05
 [573,] 0.0002256487 0.0002081607 7.132023e-05
 [574,] 0.0002243666 0.0003358457 1.205513e-04
 [575,] 0.0002243663 0.0002320733 7.924399e-05
 [576,] 0.0002282543 0.0003489261 1.420372e-04
 [577,] 0.0002285744 0.0003224552 1.308843e-04
 [578,] 0.0002243663 0.0003782469 1.334644e-04
 [579,] 0.0002282421 0.0003544321 1.444876e-04
 [580,] 0.0002272783 0.0002218674 8.255542e-05
 [581,] 0.0002283466 0.0003249314 1.314444e-04
 [582,] 0.0002282306 0.0003580091 1.460695e-04
 [583,] 0.0002277714 0.0003312023 1.327867e-04
 [584,] 0.0002277611 0.0003498012 1.410243e-04
 [585,] 0.0002245359 0.0002236712 7.699809e-05
 [586,] 0.0002279579 0.0003700447 1.506538e-04
 [587,] 0.0002243663 0.0002471060 8.236951e-05
 [588,] 0.0002252653 0.0002096680 7.195178e-05
 [589,] 0.0002277833 0.0003352409 1.346127e-04
 [590,] 0.0002252734 0.0002084401 7.125136e-05
 [591,] 0.0002253737 0.0002089050 7.157794e-05
 [592,] 0.0002243663 0.0002481622 8.272151e-05
 [593,] 0.0002243663 0.0004037628 1.345939e-04
 [594,] 0.0002243663 0.0003614422 1.270547e-04
 [595,] 0.0002243663 0.0002379195 7.947294e-05
 [596,] 0.0002281449 0.0003518320 1.430395e-04
 [597,] 0.0002244095 0.0002280941 7.818263e-05
 [598,] 0.0002283725 0.0003583334 1.466326e-04
 [599,] 0.0002244216 0.0002268218 7.776316e-05
 [600,] 0.0002243663 0.0003723585 1.308761e-04
 [601,] 0.0002281704 0.0003505822 1.425498e-04
 [602,] 0.0002254092 0.0002105679 7.243845e-05
 [603,] 0.0002282380 0.0003549795 1.447258e-04
 [604,] 0.0002278562 0.0003486189 1.407736e-04
 [605,] 0.0002251512 0.0002083578 7.112076e-05
 [606,] 0.0002280517 0.0003557184 1.445159e-04
 [607,] 0.0002251537 0.0002057327 6.931038e-05
 [608,] 0.0002280222 0.0003555656 1.443625e-04
 [609,] 0.0002252616 0.0002057579 6.939775e-05
 [610,] 0.0002243663 0.0003695347 1.296663e-04
 [611,] 0.0002280286 0.0003450991 1.396886e-04
 [612,] 0.0002276265 0.0003448647 1.384488e-04
 [613,] 0.0002243895 0.0002267470 7.761462e-05
 [614,] 0.0002243663 0.0004176240 1.392169e-04
 [615,] 0.0002278337 0.0003518251 1.421397e-04
 [616,] 0.0002250726 0.0002065083 6.989422e-05
 [617,] 0.0002284602 0.0003609196 1.480622e-04
 [618,] 0.0002249379 0.0002059354 6.940857e-05
 [619,] 0.0002250227 0.0002068338 7.011647e-05
 [620,] 0.0002256818 0.0002317776 8.400306e-05
 [621,] 0.0002251640 0.0002074699 7.044911e-05
 [622,] 0.0002256340 0.0002314007 8.376842e-05
 [623,] 0.0002260965 0.0002005422 7.223184e-05
 [624,] 0.0002259294 0.0002391808 8.768368e-05
 [625,] 0.0002272688 0.0003154221 1.245697e-04
 [626,] 0.0002256386 0.0002375691 8.653525e-05
 [627,] 0.0002254149 0.0002370495 8.588658e-05
 [628,] 0.0002257823 0.0002273625 8.224531e-05
 [629,] 0.0002260518 0.0002071768 7.514158e-05
 [630,] 0.0002258943 0.0002123963 7.724146e-05
 [631,] 0.0002275597 0.0003193288 1.270082e-04
 [632,] 0.0002258328 0.0002158337 7.866299e-05
 [633,] 0.0002258734 0.0002133363 7.762637e-05
 [634,] 0.0002270811 0.0003351428 1.326514e-04
 [635,] 0.0002259537 0.0002232659 8.204010e-05
 [636,] 0.0002261592 0.0002150311 7.870242e-05
 [637,] 0.0002276164 0.0005801538 2.436851e-04
 [638,] 0.0002259641 0.0002072506 7.507603e-05
 [639,] 0.0002259616 0.0002121630 7.723298e-05
 [640,] 0.0002254364 0.0002245733 8.185764e-05
 [641,] 0.0002259255 0.0002237148 8.219748e-05
 [642,] 0.0002256876 0.0002108864 7.634328e-05
 [643,] 0.0002279572 0.0002831405 1.118745e-04
 [644,] 0.0002244709 0.0002440131 8.713667e-05
 [645,] 0.0002254656 0.0002308680 8.455809e-05
 [646,] 0.0002255745 0.0002473333 9.057844e-05
 [647,] 0.0002243663 0.0002466335 8.274257e-05
 [648,] 0.0002259323 0.0002104771 7.645229e-05
 [649,] 0.0002260748 0.0002088016 7.587414e-05
 [650,] 0.0002259630 0.0002575437 9.570141e-05
 [651,] 0.0002243663 0.0002098978 6.982485e-05
 [652,] 0.0002260098 0.0002025133 7.302489e-05
 [653,] 0.0002252546 0.0002504192 9.132239e-05
 [654,] 0.0002243663 0.0002179281 7.257501e-05
 [655,] 0.0002243663 0.0002366113 8.143429e-05
 [656,] 0.0002244625 0.0002313374 8.195270e-05
 [657,] 0.0002247340 0.0002146040 7.495580e-05
 [658,] 0.0002243663 0.0001896556 6.470289e-05
 [659,] 0.0002243663 0.0002407912 8.510687e-05
 [660,] 0.0002255053 0.0002288880 8.349717e-05
 [661,] 0.0002280570 0.0003319340 1.338762e-04
 [662,] 0.0002243663 0.0002381797 8.464795e-05
 [663,] 0.0002247781 0.0002231064 7.884650e-05
 [664,] 0.0002247745 0.0002241731 7.931269e-05
 [665,] 0.0002248195 0.0002389923 8.569053e-05
 [666,] 0.0002246886 0.0002234305 7.887108e-05
 [667,] 0.0002285296 0.0003438422 1.405993e-04
 [668,] 0.0002243663 0.0002195889 7.319928e-05
 [669,] 0.0002246872 0.0002418585 8.663720e-05
 [670,] 0.0002243663 0.0002240212 7.608269e-05
 [671,] 0.0002246635 0.0002259274 7.991039e-05
 [672,] 0.0002248017 0.0002423852 8.706239e-05
 [673,] 0.0002243663 0.0002355911 8.314051e-05
 [674,] 0.0002243663 0.0002387272 8.001863e-05
 [675,] 0.0002246015 0.0002287357 8.102291e-05
 [676,] 0.0002244797 0.0002285912 8.077856e-05
 [677,] 0.0002247107 0.0002231953 7.877290e-05
 [678,] 0.0002329551 0.0002857550 1.218072e-04
 [679,] 0.0002245346 0.0002262926 7.989017e-05
 [680,] 0.0002246525 0.0002460877 8.832772e-05
 [681,] 0.0002275239 0.0003110126 1.232907e-04
 [682,] 0.0002245784 0.0002282277 8.077751e-05
 [683,] 0.0002246467 0.0002454128 8.803757e-05
 [684,] 0.0002246539 0.0002459248 8.826293e-05
 [685,] 0.0002246187 0.0002275266 8.053852e-05
 [686,] 0.0002243663 0.0002257409 7.940331e-05
 [687,] 0.0002246044 0.0002284576 8.091492e-05
 [688,] 0.0002244657 0.0002288111 8.085113e-05
 [689,] 0.0002275380 0.0003695810 1.492663e-04
 [690,] 0.0002245965 0.0002284576 8.090260e-05
 [691,] 0.0002244867 0.0002282010 8.062863e-05
 [692,] 0.0002277083 0.0003033683 1.203394e-04
 [693,] 0.0002252118 0.0002532557 9.292276e-05
 [694,] 0.0002243663 0.0002464456 8.768686e-05
 [695,] 0.0002243663 0.0002207244 7.382393e-05
 [696,] 0.0002243663 0.0002437442 8.421251e-05
 [697,] 0.0002243663 0.0002142927 7.345356e-05
 [698,] 0.0002243663 0.0002644042 9.493196e-05
 [699,] 0.0002243663 0.0001844041 6.113795e-05
 [700,] 0.0002243662 0.0001801098 5.969337e-05
 [701,] 0.0002243663 0.0002254955 7.853511e-05
 [702,] 0.0002243662 0.0001794527 5.947218e-05
 [703,] 0.0002243662 0.0001798145 5.959403e-05
 [704,] 0.0002243662 0.0001801243 5.969847e-05
 [705,] 0.0002243663 0.0001791797 6.144490e-05
 [706,] 0.0002243662 0.0001785585 5.918804e-05
 [707,] 0.0002243662 0.0001792358 5.939879e-05
 [708,] 0.0002243663 0.0001800948 6.186692e-05
 [709,] 0.0002243663 0.0002252418 7.913998e-05
 [710,] 0.0002243663 0.0002289858 7.651968e-05
 [711,] 0.0002243662 0.0001791574 5.937241e-05
 [712,] 0.0002243662 0.0001994704 6.625992e-05
 [713,] 0.0002243662 0.0001929909 5.983087e-04
 [714,] 0.0002243662 0.0002067493 6.875110e-05
 [715,] 0.0002243663 0.0002235060 7.448450e-05
 [716,] 0.0002243663 0.0001787063 5.922055e-05
 [717,] 0.0033132636 0.0001821034 1.143672e-02
 [718,] 0.0002243663 0.0002506995 8.356417e-05
 [719,] 0.0002243663 0.0002525100 8.416900e-05
 [720,] 0.0003173429 0.0001948163 2.325224e-03
 [721,] 0.0094150263 0.0001830650 4.495496e-02
 [722,] 0.0002243663 0.0002522963 8.409563e-05
 [723,] 0.0002864882 0.0001886100 1.555120e-03
 [724,] 0.0002975640 0.0001939937 2.106427e-03
 [725,] 0.0002243663 0.0002551590 8.504967e-05
 [726,] 0.0108042357 0.0001821468 4.423081e-02
 [727,] 0.0002247456 0.0002057421 6.840285e-05
 [728,] 0.0002243663 0.0002180156 7.260418e-05
 [729,] 0.0116865077 0.0001827481 5.311046e-02
 [730,] 0.0045014488 0.0001820908 1.712846e-02
 [731,] 0.0034294849 0.0001829523 1.668715e-02
 [732,] 0.0113043022 0.0001872629 8.732865e-02
 [733,] 0.0120173691 0.0001875591 9.532702e-02
 [734,] 0.0107795810 0.0001889350 9.481327e-02
 [735,] 0.0095546412 0.0001885733 8.173167e-02
 [736,] 0.0076754490 0.0001865643 5.590866e-02
 [737,] 0.0003638896 0.0001960992 3.103325e-03
 [738,] 0.0097011086 0.0001861202 6.801862e-02
 [739,] 0.0099439323 0.0001861837 7.000893e-02
 [740,] 0.0003579490 0.0001928589 2.451265e-03
 [741,] 0.0002243663 0.0002586678 8.621923e-05
 [742,] 0.0002243662 0.0002165764 7.211321e-05
 [743,] 0.0024880629 0.0001856354 1.657991e-02
 [744,] 0.0023298348 0.0001865626 1.695993e-02
 [745,] 0.0002243663 0.0002197848 7.321125e-05
 [746,] 0.0019828062 0.0001856482 1.325186e-02
 [747,] 0.0024703423 0.0001855065 1.630156e-02
 [748,] 0.0002243663 0.0002245297 7.484141e-05
 [749,] 0.0023849013 0.0001851267 1.514882e-02
 [750,] 0.0020428871 0.0001858088 1.386553e-02
 [751,] 0.0002243662 0.0002162270 7.199232e-05
 [752,] 0.0002243663 0.0002195460 7.312942e-05
 [753,] 0.0002243663 0.0002197981 7.321580e-05
 [754,] 0.0004977236 0.0001926645 3.595960e-03
 [755,] 0.0002243662 0.0001931267 6.410835e-05
 [756,] 0.0002243662 0.0002062147 1.638500e-03
 [757,] 0.0002243663 0.0002576049 8.586490e-05
 [758,] 0.0002243662 0.0001951440 6.478875e-05
 [759,] 0.0002243663 0.0002566925 8.556075e-05
 [760,] 0.0002243662 0.0002156808 7.180733e-05
 [761,] 0.0002243663 0.0002567473 8.557871e-05
 [762,] 0.0002823119 0.0001908380 1.754692e-03
 [763,] 0.0030640961 0.0001977438 1.440604e-02
 [764,] 0.0002243663 0.0001985455 6.589610e-05
 [765,] 0.0002243663 0.0002549423 8.497784e-05
 [766,] 0.0002243663 0.0002736222 9.120384e-05
 [767,] 0.0002243663 0.0002536317 8.454122e-05
 [768,] 0.0002243663 0.0002583148 8.669107e-05
 [769,] 0.0002243663 0.0002525823 8.419172e-05
 [770,] 0.0002243662 0.0002228965 7.427472e-05
 [771,] 0.0002243663 0.0002335190 7.829740e-05
 [772,] 0.0002243663 0.0003046675 1.015544e-04
 [773,] 0.0002243663 0.0002541728 8.472133e-05
 [774,] 0.0002243663 0.0002393184 7.977214e-05
 [775,] 0.0002243663 0.0002193012 7.304541e-05
 [776,] 0.0002243662 0.0001994847 6.627381e-05
 [777,] 0.0002243663 0.0002059109 6.849654e-05
 [778,] 0.0002243663 0.0002494118 8.313641e-05
 [779,] 0.0002243663 0.0002455180 8.183826e-05
 [780,] 0.0002243662 0.0002234884 7.447659e-05
 [781,] 0.0002243662 0.0001998754 6.640663e-05
 [782,] 0.0002243662 0.0001783867 5.924638e-05
 [783,] 0.0002243662 0.0001999164 6.642009e-05
 [784,] 0.0002284576 0.0001836291 6.573417e-05
 [785,] 0.0002243663 0.0002095687 7.024525e-05
 [786,] 0.0002243662 0.0001637405 5.417420e-05
 [787,] 0.0002243663 0.0001720228 5.731545e-05
 [788,] 0.0002243663 0.0002508432 8.360246e-05
 [789,] 0.0002243662 0.0001851930 6.141122e-05
 [790,] 0.0002243662 0.0001850175 6.135195e-05
 [791,] 0.0002243663 0.0002507076 8.355625e-05
 [792,] 0.0002243663 0.0001640084 5.541716e-05
 [793,] 0.0002280555 0.0002230207 7.430939e-05
 [794,] 0.0002243663 0.0002440771 8.134446e-05
 [795,] 0.0002243663 0.0002188089 7.281231e-05
 [796,] 0.0002243663 0.0001808243 6.043324e-05
 [797,] 0.0002243663 0.0002189474 7.285950e-05
 [798,] 0.0002250102 0.0002193981 7.368561e-05
 [799,] 0.0002243662 0.0001631073 5.464373e-05
 [800,] 0.0002243663 0.0001810599 6.053028e-05
 [801,] 0.0002243663 0.0001811242 6.057840e-05
 [802,] 0.0002243663 0.0002211084 7.359302e-05
 [803,] 0.0002243663 0.0001801976 6.085663e-05
 [804,] 0.0002243663 0.0001812876 6.064377e-05
 [805,] 0.0002243663 0.0002359879 7.864866e-05
 [806,] 0.0002243663 0.0002388297 7.959579e-05
 [807,] 0.0002256507 0.0002209799 7.361381e-05
 [808,] 0.0002243663 0.0001988370 6.600835e-05
 [809,] 0.0002243663 0.0001811084 6.053188e-05
 [810,] 0.0002263988 0.0001961498 6.509372e-05
 [811,] 0.0002243662 0.0001898139 6.297543e-05
 [812,] 0.0002243663 0.0001820329 6.105194e-05
 [813,] 0.0002243663 0.0002618069 8.725262e-05
 [814,] 0.0002243663 0.0002732581 9.251510e-05
 [815,] 0.0002267307 0.0002102281 6.984783e-05
 [816,] 0.0002243662 0.0001927266 6.396322e-05
 [817,] 0.0002243663 0.0002268486 7.553905e-05
 [818,] 0.0002243662 0.0001931534 6.410557e-05
 [819,] 0.0002243662 0.0001900270 6.304794e-05
 [820,] 0.0002243662 0.0001895139 6.287427e-05
 [821,] 0.0002243663 0.0001966944 6.595258e-05
 [822,] 0.0002266650 0.0001777018 5.887374e-05
 [823,] 0.0002263925 0.0001811683 6.004163e-05
 [824,] 0.0002243663 0.0002746401 9.325051e-05
 [825,] 0.0002245534 0.0002169284 7.213556e-05
 [826,] 0.0002246910 0.0002333875 7.771408e-05
 [827,] 0.0002247289 0.0002551470 8.502285e-05
 [828,] 0.0002247187 0.0002315273 7.712658e-05
 [829,] 0.0002246623 0.0002599278 8.661598e-05
 [830,] 0.0002250707 0.0002150840 7.151867e-05
 [831,] 0.0002254020 0.0002562919 8.540004e-05
 [832,] 0.0002249467 0.0002063844 6.859001e-05
 [833,] 0.0002284046 0.0001913898 6.347843e-05
 [834,] 0.0002288291 0.0002848895 9.490698e-05
 [835,] 0.0002243662 0.0001868288 6.197017e-05
 [836,] 0.0002286466 0.0002548593 8.490873e-05
 [837,] 0.0002286084 0.0002277536 7.573366e-05
 [838,] 0.0002286006 0.0002628575 8.757202e-05
 [839,] 0.0002287067 0.0002456617 8.180261e-05
 [840,] 0.0002277724 0.0002349033 7.818168e-05
 [841,] 0.0002243663 0.0002087450 6.942090e-05
 [842,] 0.0002243663 0.0002087517 6.942317e-05
 [843,] 0.0002243662 0.0001781101 5.902078e-05
 [844,] 0.0002258171 0.0001706811 5.650664e-05
 [845,] 0.0002258712 0.0001716525 5.683323e-05
 [846,] 0.0002243663 0.0001940360 6.487043e-05
 [847,] 0.0002256524 0.0001724959 5.711715e-05
 [848,] 0.0002265686 0.0001762783 5.838952e-05
 [849,] 0.0002262638 0.0001807952 5.991024e-05
 [850,] 0.0002245152 0.0002202146 7.335828e-05
 [851,] 0.0002262178 0.0001824412 6.046459e-05
 [852,] 0.0002262570 0.0001752033 5.802399e-05
 [853,] 0.0002261088 0.0001785572 5.915572e-05
 [854,] 0.0002259243 0.0001801328 5.968716e-05
 [855,] 0.0002245883 0.0001864548 6.183564e-05
 [856,] 0.0002243662 0.0001990993 6.613175e-05
 [857,] 0.0002243662 0.0001924537 6.387420e-05
 [858,] 0.0002247318 0.0002017791 6.703899e-05
 [859,] 0.0002265769 0.0001831333 6.069612e-05
 [860,] 0.0002243663 0.0001921519 6.376095e-05
 [861,] 0.0002252992 0.0001926680 6.390777e-05
 [862,] 0.0002253399 0.0001740736 5.764830e-05
 [863,] 0.0002253591 0.0001947634 6.461382e-05
 [864,] 0.0002243663 0.0001782032 5.905352e-05
 [865,] 0.0002256991 0.0001944905 6.451830e-05
 [866,] 0.0002253627 0.0001725297 5.712892e-05
 [867,] 0.0002252699 0.0002076759 6.906257e-05
 [868,] 0.0002255653 0.0001985409 6.588375e-05
 [869,] 0.0002254184 0.0001781518 5.902059e-05
 [870,] 0.0002243662 0.0001905018 6.338632e-05
 [871,] 0.0002243663 0.0001885741 6.255905e-05
 [872,] 0.0002255754 0.0001779326 5.894318e-05
 [873,] 0.0002243663 0.0001797725 5.958409e-05
 [874,] 0.0002243663 0.0001644601 5.441719e-05
 [875,] 0.0002243662 0.0001948568 6.469376e-05
 [876,] 0.0002243662 0.0001942222 6.447889e-05
 [877,] 0.0002243662 0.0002002475 6.652625e-05
 [878,] 0.0002243663 0.0002233883 7.483249e-05
 [879,] 0.0002243662 0.0001932670 6.415524e-05
 [880,] 0.0002243663 0.0001699768 5.627391e-05
 [881,] 0.0002243662 0.0001894850 6.289538e-05
 [882,] 0.0002243663 0.0001764083 5.851969e-05
 [883,] 0.0002243663 0.0001774446 5.878345e-05
 [884,] 0.0002243663 0.0002256492 7.541819e-05
 [885,] 0.0002243662 0.0002051969 6.820865e-05
 [886,] 0.0002243662 0.0001959461 6.506343e-05
 [887,] 0.0002243663 0.0002249610 7.562922e-05
 [888,] 0.0002243663 0.0002245930 7.468442e-05
 [889,] 0.0002243663 0.0002098339 6.970031e-05
 [890,] 0.0002243663 0.0002006567 6.666902e-05
 [891,] 0.0002243663 0.0001995640 6.629768e-05
 [892,] 0.0002243662 0.0001738359 5.757353e-05
 [893,] 0.0002243986 0.0002291516 7.795256e-05
 [894,] 0.0002244926 0.0002357343 8.073915e-05
 [895,] 0.0002243662 0.0002158232 7.182455e-05
 [896,] 0.0002243662 0.0001760738 5.838090e-05
 [897,] 0.0002243662 0.0001979120 6.572652e-05
 [898,] 0.0002245109 0.0002446446 8.399586e-05
 [899,] 0.0002243662 0.0001737994 5.768702e-05
 [900,] 0.0002243662 0.0001756551 5.829476e-05
 [901,] 0.0002254967 0.0001701794 5.633985e-05
 [902,] 0.0002243662 0.0002263025 7.539431e-05
 [903,] 0.0002243663 0.0001984654 6.677882e-05
 [904,] 0.0002243663 0.0002292451 7.720522e-05
 [905,] 0.0002243663 0.0002305314 7.760423e-05
 [906,] 0.0002243663 0.0002294641 7.737017e-05
 [907,] 0.0002243663 0.0002601064 8.669204e-05
 [908,] 0.0002243663 0.0002113765 7.043409e-05
 [909,] 0.0002243662 0.0002713727 9.044773e-05
 [910,] 0.0002243662 0.0001953802 6.486828e-05
 [911,] 0.0002243663 0.0002282718 7.681896e-05
 [912,] 0.0002243663 0.0004486399 1.495227e-04
 [913,] 0.0002243662 0.0002815826 9.386034e-05
 [914,] 0.0002243662 0.0002455766 8.185777e-05
 [915,] 0.0002245851 0.0002042631 6.864966e-05
 [916,] 0.0002243663 0.0003709656 1.236299e-04
 [917,] 0.0002243663 0.0002208532 7.405532e-05
 [918,] 0.0002243663 0.0002979366 9.929905e-05
 [919,] 0.0002243663 0.0002305446 7.751059e-05
 [920,] 0.0002243662 0.0002830743 9.435657e-05
 [921,] 0.0002243662 0.0002661528 8.871392e-05
 [922,] 0.0002243663 0.0003083578 1.027610e-04
 [923,] 0.0002243663 0.0002369790 7.891790e-05
 [924,] 0.0002272623 0.0001946334 6.807272e-05
 [925,] 0.0002263423 0.0002309727 8.648605e-05
 [926,] 0.0002258340 0.0001686772 5.736786e-05
 [927,] 0.0002243663 0.0001802483 6.046503e-05
 [928,] 0.0002243663 0.0001879099 6.316928e-05
 [929,] 0.0002243663 0.0001805159 6.058817e-05
 [930,] 0.0002244258 0.0002359611 8.062598e-05
 [931,] 0.0002243663 0.0001801315 6.045147e-05
 [932,] 0.0002243663 0.0001700673 5.690359e-05
 [933,] 0.0002243663 0.0001829299 6.065099e-05
 [934,] 0.0002244292 0.0002278272 7.776385e-05
 [935,] 0.0002244226 0.0002347015 8.016206e-05
 [936,] 0.0002243663 0.0001841923 6.107818e-05
 [937,] 0.0002245879 0.0002050068 7.313387e-05
 [938,] 0.0002244319 0.0002325703 7.945788e-05
 [939,] 0.0002244421 0.0002423235 8.297378e-05
 [940,] 0.0002255509 0.0001714414 5.874895e-05
 [941,] 0.0002243663 0.0002018902 6.712702e-05
 [942,] 0.0002244062 0.0002864400 9.805809e-05
 [943,] 0.0002243663 0.0002326744 7.755190e-05
 [944,] 0.0002243663 0.0002180477 7.747764e-05
 [945,] 0.0002243995 0.0002929387 1.002360e-04
 [946,] 0.0002243663 0.0002323098 7.743085e-05
 [947,] 0.0002243663 0.0001736568 5.772758e-05
 [948,] 0.0002243663 0.0001876787 6.225985e-05
 [949,] 0.0002243663 0.0001764073 5.844363e-05
 [950,] 0.0002268420 0.0002486174 9.223284e-05
 [951,] 0.0002243663 0.0002030771 6.763135e-05
 [952,] 0.0002243663 0.0001874689 6.218868e-05
 [953,] 0.0002243663 0.0002213330 7.374088e-05
 [954,] 0.0002243663 0.0002023696 6.734261e-05
 [955,] 0.0002243663 0.0001867085 6.193110e-05
 [956,] 0.0002243663 0.0001776844 5.905785e-05
 [957,] 0.0002243663 0.0002033213 6.782101e-05
 [958,] 0.0002245136 0.0002252442 7.507549e-05
 [959,] 0.0002243663 0.0002258007 7.526506e-05
 [960,] 0.0002243663 0.0002249495 7.498084e-05
 [961,] 0.0002243663 0.0002239993 7.465699e-05
 [962,] 0.0002243663 0.0002224736 7.413319e-05
 [963,] 0.0002286955 0.0001891558 6.271500e-05
 [964,] 0.0002248925 0.0002865160 9.546834e-05
 [965,] 0.0002243663 0.0002123516 7.139662e-05
 [966,] 0.0002243662 0.0002005160 6.658309e-05
 [967,] 0.0002243663 0.0002126622 7.139836e-05
 [968,] 0.0002243663 0.0002129241 7.085880e-05
 [969,] 0.0002251930 0.0001902849 6.652231e-05
 [970,] 0.0002243662 0.0001928528 6.400438e-05
 [971,] 0.0002243662 0.0001969468 6.539145e-05
 [972,] 0.0002243663 0.0002130309 7.089503e-05
 [973,] 0.0002243662 0.0001872742 6.264903e-05
 [974,] 0.0002243663 0.0002224061 7.411111e-05
 [975,] 0.0002278478 0.0002267659 7.542408e-05
 [976,] 0.0002243662 0.0002317743 7.716942e-05
 [977,] 0.0002243662 0.0002057604 6.836158e-05
 [978,] 0.0002243662 0.0002317320 7.715457e-05
 [979,] 0.0002243662 0.0002222303 7.400114e-05
 [980,] 0.0002243662 0.0002587533 8.659457e-05
 [981,] 0.0002264589 0.0001732029 5.735809e-05
 [982,] 0.0002243663 0.0002239261 7.463309e-05
 [983,] 0.0002298645 0.0001877510 6.225311e-05
 [984,] 0.0002306135 0.0001735204 5.746116e-05
 [985,] 0.0002258254 0.0002268873 7.547775e-05
 [986,] 0.0002243663 0.0003204132 1.067790e-04
 [987,] 0.0002254851 0.0002174603 7.229367e-05
 [988,] 0.0002243663 0.0002698512 9.008466e-05
 [989,] 0.0002243663 0.0002122374 7.065535e-05
 [990,] 0.0002243663 0.0003075651 1.024978e-04
 [991,] 0.0002249774 0.0002739303 9.127766e-05
 [992,] 0.0002243663 0.0002628074 8.768226e-05
 [993,] 0.0002243663 0.0002316175 7.852632e-05
 [994,] 0.0002243663 0.0002739180 9.130574e-05
 [995,] 0.0002243663 0.0002971462 9.904998e-05
 [996,] 0.0002244924 0.0002347629 8.128836e-05
 [997,] 0.0002243662 0.0004688666 1.600758e-04
 [998,] 0.0002243662 0.0001664570 5.533950e-05
 [999,] 0.0002243663 0.0001895704 6.286462e-05
[1000,] 0.0002244118 0.0002043021 6.785810e-05
[1001,] 0.0002245575 0.0002001802 6.897156e-05
[1002,] 0.0002243662 0.0001733020 5.739820e-05
[1003,] 0.0002247791 0.0002205918 7.348125e-05
[1004,] 0.0002255194 0.0001773477 5.876031e-05
[1005,] 0.0002257407 0.0004017424 1.564313e-04
[1006,] 0.0002273342 0.0001885339 6.254634e-05
[1007,] 0.0002249282 0.0001657339 5.538396e-05
[1008,] 0.0002243662 0.0001929192 6.460882e-05
[1009,] 0.0002243663 0.0002176317 7.264932e-05
[1010,] 0.0002243663 0.0001769177 6.006425e-05
[1011,] 0.0002247765 0.0002070858 7.227675e-05
[1012,] 0.0002243663 0.0001940870 6.443442e-05
[1013,] 0.0002243663 0.0002880030 9.611008e-05
[1014,] 0.0002243663 0.0002284288 7.742338e-05
[1015,] 0.0002247278 0.0002374269 7.912782e-05
[1016,] 0.0002243663 0.0001683420 5.572121e-05
[1017,] 0.0002243663 0.0001722513 5.703721e-05
[1018,] 0.0002243663 0.0001849781 6.134436e-05
[1019,] 0.0002243663 0.0001649800 5.571807e-05
[1020,] 0.0002243663 0.0001748277 5.950080e-05
[1021,] 0.0002244056 0.0001897365 6.295154e-05
[1022,] 0.0002243663 0.0002034519 6.775981e-05
[1023,] 0.0002243663 0.0002798216 9.418255e-05
[1024,] 0.0002288846 0.0002177816 8.362231e-05
[1025,] 0.0002243663 0.0002302343 7.821740e-05
[1026,] 0.0002243663 0.0002268763 7.814540e-05
[1027,] 0.0002243663 0.0001636531 5.447229e-05
[1028,] 0.0002243663 0.0002216132 7.609557e-05
[1029,] 0.0002243663 0.0002231748 7.586779e-05
[1030,] 0.0002255914 0.0001626203 5.379719e-05
[1031,] 0.0002243663 0.0003465889 1.155335e-04
[1032,] 0.0002243663 0.0002218560 7.392218e-05
[1033,] 0.0002243663 0.0002035164 6.764209e-05
[1034,] 0.0002253723 0.0001761710 5.834918e-05
[1035,] 0.0002243663 0.0002178212 7.251711e-05
[1036,] 0.0002243663 0.0002198461 7.323177e-05
[1037,] 0.0002253313 0.0001737028 5.751934e-05
[1038,] 0.0002251755 0.0001730534 5.730123e-05
[1039,] 0.0002243663 0.0002310955 7.847800e-05
[1040,] 0.0002243663 0.0002113310 7.020282e-05
[1041,] 0.0002243663 0.0002960022 9.908732e-05
[1042,] 0.0002243663 0.0001806267 6.007467e-05
[1043,] 0.0002243663 0.0001797680 5.979413e-05
[1044,] 0.0002243663 0.0002227836 7.423995e-05
[1045,] 0.0002243663 0.0002284108 7.779050e-05
[1046,] 0.0002243663 0.0002085475 6.936229e-05
[1047,] 0.0002243662 0.0001787931 6.068696e-05
[1048,] 0.0002251420 0.0002114304 7.034297e-05
[1049,] 0.0002243663 0.0002297229 7.646839e-05
[1050,] 0.0002243663 0.0002212263 7.370441e-05
[1051,] 0.0002243663 0.0002392423 8.326691e-05
[1052,] 0.0002243663 0.0002859556 1.029313e-04
[1053,] 0.0002243663 0.0002201919 7.334985e-05
[1054,] 0.0002243663 0.0002318007 7.911655e-05
[1055,] 0.0002243663 0.0002036343 6.797699e-05
[1056,] 0.0002243759 0.0002205806 7.348137e-05
[1057,] 0.0002244377 0.0001740204 5.763016e-05
[1058,] 0.0002243663 0.0002769831 9.232357e-05
[1059,] 0.0002257479 0.0002477306 8.924792e-05
[1060,] 0.0002243663 0.0002168395 7.277025e-05
[1061,] 0.0002258697 0.0002394192 8.586514e-05
[1062,] 0.0002247056 0.0001926700 6.394015e-05
[1063,] 0.0002287815 0.0002025995 6.733005e-05
[1064,] 0.0002245888 0.0002473637 8.678163e-05
[1065,] 0.0002247590 0.0002178000 7.252781e-05
[1066,] 0.0002243663 0.0002758842 9.195441e-05
[1067,] 0.0002243663 0.0001824728 6.048642e-05
[1068,] 0.0002243663 0.0002414676 8.164176e-05
[1069,] 0.0002247543 0.0004213275 1.404054e-04
[1070,] 0.0002247332 0.0003508937 1.169375e-04
[1071,] 0.0002243662 0.0001618757 5.378740e-05
[1072,] 0.0002246578 0.0002721385 9.069733e-05
[1073,] 0.0002243662 0.0001620292 5.383464e-05
[1074,] 0.0002271980 0.0002202077 7.335043e-05
[1075,] 0.0002250708 0.0002521797 8.987868e-05
[1076,] 0.0002243663 0.0001970660 6.680874e-05
[1077,] 0.0002243662 0.0001829860 6.091959e-05
[1078,] 0.0002243663 0.0002294599 7.638665e-05
[1079,] 0.0002243663 0.0002291541 7.628339e-05
[1080,] 0.0002243663 0.0002258808 7.517374e-05
[1081,] 0.0002243663 0.0002264500 7.536657e-05
[1082,] 0.0002271075 0.0002196439 7.315763e-05
[1083,] 0.0002243662 0.0001766887 5.876453e-05
[1084,] 0.0002243663 0.0002294388 7.637961e-05
[1085,] 0.0002269804 0.0002196391 7.315610e-05
[1086,] 0.0002247981 0.0002671467 8.903225e-05
[1087,] 0.0002247729 0.0003448441 1.149210e-04
[1088,] 0.0002243662 0.0001628992 5.411589e-05
[1089,] 0.0002247201 0.0002866152 9.551976e-05
[1090,] 0.0002270915 0.0002185412 7.277980e-05
[1091,] 0.0002243662 0.0001820633 6.052842e-05
[1092,] 0.0002243663 0.0002105800 7.005792e-05
[1093,] 0.0002243662 0.0001819854 6.041905e-05
[1094,] 0.0002243663 0.0002704290 9.013217e-05
[1095,] 0.0002270600 0.0002198026 7.321242e-05
[1096,] 0.0002243662 0.0001905221 6.382059e-05
[1097,] 0.0002247997 0.0002114056 7.033839e-05
[1098,] 0.0002246092 0.0002340374 7.794737e-05
[1099,] 0.0002246200 0.0002300063 7.658042e-05
[1100,] 0.0002243662 0.0001661194 5.511867e-05
[1101,] 0.0002268024 0.0002182570 7.268376e-05
[1102,] 0.0002243662 0.0001955325 6.541671e-05
[1103,] 0.0002246762 0.0002115936 7.040277e-05
[1104,] 0.0002246044 0.0002594575 8.646453e-05
[1105,] 0.0002243662 0.0001919610 6.422030e-05
[1106,] 0.0002272763 0.0002686316 1.039619e-04
[1107,] 0.0002243663 0.0001946409 6.462122e-05
[1108,] 0.0002243662 0.0001989608 6.692303e-05
[1109,] 0.0002243662 0.0001984871 6.686998e-05
[1110,] 0.0002243662 0.0001914858 6.417887e-05
[1111,] 0.0002243662 0.0001917195 6.414080e-05
[1112,] 0.0002243662 0.0001911271 6.398704e-05
[1113,] 0.0002243662 0.0001917721 6.424739e-05
[1114,] 0.0002243662 0.0001915726 6.419583e-05
[1115,] 0.0002243662 0.0001901105 6.365731e-05
[1116,] 0.0002243662 0.0001798930 5.962333e-05
[1117,] 0.0002243663 0.0001975591 6.558614e-05
[1118,] 0.0002246468 0.0002230387 7.421419e-05
[1119,] 0.0002243663 0.0002108726 7.015770e-05
[1120,] 0.0002243662 0.0001810448 6.001198e-05
[1121,] 0.0002243662 0.0001808829 5.995736e-05
[1122,] 0.0002246565 0.0002208678 7.347890e-05
[1123,] 0.0002243663 0.0002090543 6.953649e-05
[1124,] 0.0002249077 0.0002261039 7.845572e-05
[1125,] 0.0002243663 0.0001944721 6.475649e-05
[1126,] 0.0002243663 0.0001945951 6.478925e-05
[1127,] 0.0002243663 0.0001949694 6.496941e-05
[1128,] 0.0002251944 0.0002489888 8.839327e-05
[1129,] 0.0002246762 0.0002145812 7.135056e-05
[1130,] 0.0002246890 0.0002085659 6.931500e-05
[1131,] 0.0002243662 0.0001618116 5.374021e-05
[1132,] 0.0002268219 0.0002184841 7.276135e-05
[1133,] 0.0002247434 0.0001642940 5.461512e-05
[1134,] 0.0002248775 0.0001677747 5.553677e-05
[1135,] 0.0002243662 0.0001635104 5.427882e-05
[1136,] 0.0002247523 0.0002100723 6.982430e-05
[1137,] 0.0002243663 0.0002430289 8.099785e-05
[1138,] 0.0002267417 0.0002080975 7.301827e-05
[1139,] 0.0002244017 0.0001853783 6.488430e-05
[1140,] 0.0002272166 0.0001719657 6.055845e-05
[1141,] 0.0002247124 0.0002117986 7.041024e-05
[1142,] 0.0002270843 0.0002191459 7.298728e-05
[1143,] 0.0002272415 0.0002174173 7.239534e-05
[1144,] 0.0002248452 0.0001720275 5.839844e-05
[1145,] 0.0002278206 0.0002248488 7.493683e-05
[1146,] 0.0002247898 0.0002475081 8.702638e-05
[1147,] 0.0002243662 0.0001609026 5.342367e-05
[1148,] 0.0002248432 0.0002477914 8.725299e-05
[1149,] 0.0002243662 0.0001609597 5.344292e-05
[1150,] 0.0002243663 0.0002225712 7.449662e-05
[1151,] 0.0002243662 0.0001613053 5.356270e-05
[1152,] 0.0002264278 0.0002081459 6.922364e-05
[1153,] 0.0002267463 0.0001702683 5.636973e-05
[1154,] 0.0002270460 0.0001710145 5.661955e-05
[1155,] 0.0002243662 0.0001615843 5.357362e-05
[1156,] 0.0002254884 0.0001816624 6.020734e-05
[1157,] 0.0002288198 0.0002274889 7.581105e-05
[1158,] 0.0002287695 0.0002275589 7.583444e-05
[1159,] 0.0002262877 0.0001989720 6.607314e-05
[1160,] 0.0002265318 0.0002081105 6.921149e-05
[1161,] 0.0002286579 0.0002292988 7.641342e-05
[1162,] 0.0002285990 0.0002299820 7.664078e-05
[1163,] 0.0002285403 0.0002300680 7.666951e-05
[1164,] 0.0002285838 0.0002361797 7.870436e-05
[1165,] 0.0002243663 0.0002158600 7.217477e-05
[1166,] 0.0002264688 0.0002736685 9.118432e-05
[1167,] 0.0002273215 0.0002010057 6.673522e-05
[1168,] 0.0002267201 0.0001717374 5.686215e-05
[1169,] 0.0002243663 0.0002124729 7.098147e-05
[1170,] 0.0002243662 0.0001773217 5.875638e-05
[1171,] 0.0002248391 0.0002429276 8.522923e-05
[1172,] 0.0002243663 0.0002119527 7.076287e-05
[1173,] 0.0002243663 0.0002153102 7.222450e-05
[1174,] 0.0002262580 0.0002649925 8.829621e-05
[1175,] 0.0002262489 0.0001791630 5.936405e-05
[1176,] 0.0002254150 0.0001862535 6.175605e-05
[1177,] 0.0002243663 0.0002120237 7.094184e-05
[1178,] 0.0002243663 0.0002116490 7.081236e-05
[1179,] 0.0002271184 0.0001982216 6.578561e-05
[1180,] 0.0002260269 0.0001965565 6.524230e-05
[1181,] 0.0002281408 0.0001933082 6.679970e-05
[1182,] 0.0002248453 0.0002430463 8.529656e-05
[1183,] 0.0002243663 0.0002472641 8.469068e-05
[1184,] 0.0002279570 0.0001937591 6.706056e-05
[1185,] 0.0002243663 0.0002417869 8.262166e-05
[1186,] 0.0002265663 0.0001710748 5.881925e-05
[1187,] 0.0002283640 0.0001875591 6.746690e-05
[1188,] 0.0002257246 0.0001919347 6.367204e-05
[1189,] 0.0002243663 0.0002142459 7.168399e-05
[1190,] 0.0002243663 0.0002179701 7.258676e-05
[1191,] 0.0002243663 0.0002432339 8.319298e-05
[1192,] 0.0002254754 0.0001909754 6.334876e-05
[1193,] 0.0002257313 0.0001903715 6.314451e-05
[1194,] 0.0002243663 0.0001833176 6.080408e-05
[1195,] 0.0002243663 0.0002574713 8.832592e-05
[1196,] 0.0002258060 0.0001778809 6.214956e-05
[1197,] 0.0002268057 0.0001767950 6.199839e-05
[1198,] 0.0002255768 0.0001912671 6.344700e-05
[1199,] 0.0002255529 0.0001910371 6.336945e-05
[1200,] 0.0002257103 0.0001779966 6.213765e-05
[1201,] 0.0002243663 0.0002076352 6.924187e-05
[1202,] 0.0002249894 0.0002676463 9.603760e-05
[1203,] 0.0002243662 0.0002240249 7.450866e-05
[1204,] 0.0002243663 0.0002172690 7.234715e-05
[1205,] 0.0002243663 0.0002927751 1.007851e-04
[1206,] 0.0002373339 0.0002706645 1.199096e-04
[1207,] 0.0002308683 0.0002032791 6.748866e-05
[1208,] 0.0002243663 0.0002168583 7.389956e-05
[1209,] 0.0002243663 0.0002117206 7.240651e-05
[1210,] 0.0002345106 0.0001657103 5.482728e-05
[1211,] 0.0002243663 0.0002496111 8.709473e-05
[1212,] 0.0002365038 0.0001642205 5.731815e-05
[1213,] 0.0002243663 0.0002183483 7.271595e-05
[1214,] 0.0002243663 0.0001910128 6.582361e-05
[1215,] 0.0002287821 0.0002314471 7.712789e-05
[1216,] 0.0002346147 0.0001635846 5.835476e-05
[1217,] 0.0002284278 0.0002259880 7.531417e-05
[1218,] 0.0002368109 0.0001614185 5.527586e-05
[1219,] 0.0002379893 0.0001676869 6.187708e-05
[1220,] 0.0002247779 0.0002190779 7.296758e-05
[1221,] 0.0002243663 0.0002270806 7.573641e-05
[1222,] 0.0002243662 0.0002028792 6.740603e-05
[1223,] 0.0002251931 0.0002170065 7.225411e-05
[1224,] 0.0002243662 0.0001804958 5.982816e-05
[1225,] 0.0002269897 0.0002181956 7.266191e-05
[1226,] 0.0002243662 0.0001931619 6.411375e-05
[1227,] 0.0002243663 0.0001983495 6.585397e-05
[1228,] 0.0002243662 0.0001802082 5.973078e-05
[1229,] 0.0002252953 0.0002083915 6.968894e-05
[1230,] 0.0002243662 0.0001803591 5.978194e-05
[1231,] 0.0002243662 0.0001802427 5.974243e-05
[1232,] 0.0002243662 0.0002211445 7.359481e-05
[1233,] 0.0002252862 0.0002179475 7.257997e-05
[1234,] 0.0002245563 0.0002218096 7.387796e-05
[1235,] 0.0002243663 0.0002061246 6.929181e-05
[1236,] 0.0002252309 0.0002090201 7.041952e-05
[1237,] 0.0002246188 0.0001883849 6.260788e-05
[1238,] 0.0002243662 0.0001963226 6.518705e-05
[1239,] 0.0002246208 0.0002187225 7.282279e-05
[1240,] 0.0002243662 0.0001803338 5.977336e-05
[1241,] 0.0002243663 0.0002035437 6.760996e-05
[1242,] 0.0002243662 0.0002088685 6.943387e-05
[1243,] 0.0002243662 0.0001803556 5.978078e-05
[1244,] 0.0002243663 0.0002226418 7.419321e-05
[1245,] 0.0002243662 0.0001802141 5.973277e-05
[1246,] 0.0002243662 0.0001802210 5.973512e-05
[1247,] 0.0002243663 0.0002020586 6.710716e-05
[1248,] 0.0002246552 0.0001947165 6.464620e-05
[1249,] 0.0002243663 0.0002111241 7.032531e-05
[1250,] 0.0002243662 0.0001803102 5.976538e-05
[1251,] 0.0002243662 0.0002095195 6.965619e-05
[1252,] 0.0002243662 0.0001802010 5.972835e-05
[1253,] 0.0002243662 0.0001800197 5.970865e-05
[1254,] 0.0002243662 0.0002123797 7.062434e-05
[1255,] 0.0002255188 0.0002049563 6.808955e-05
[1256,] 0.0002243663 0.0001979028 6.570242e-05
[1257,] 0.0002243663 0.0001862743 6.177794e-05
[1258,] 0.0002243663 0.0001998791 6.694161e-05
[1259,] 0.0002243663 0.0001929013 6.454711e-05
[1260,] 0.0002243663 0.0001877485 6.263580e-05
[1261,] 0.0002243662 0.0001807118 5.990149e-05
[1262,] 0.0002243663 0.0002083573 6.938623e-05
[1263,] 0.0002243663 0.0002032294 6.749747e-05
[1264,] 0.0002243663 0.0002046960 6.816365e-05
[1265,] 0.0002243663 0.0002177792 7.502955e-05
[1266,] 0.0002253667 0.0001897920 6.370294e-05
[1267,] 0.0002270756 0.0002263743 7.544060e-05
[1268,] 0.0002246373 0.0002377806 7.925084e-05
[1269,] 0.0002243663 0.0002052215 6.829905e-05
[1270,] 0.0002243662 0.0002082339 6.920992e-05
[1271,] 0.0002243663 0.0002306959 7.689899e-05
[1272,] 0.0002248037 0.0001871165 6.394802e-05
[1273,] 0.0002243663 0.0001870974 6.255250e-05
[1274,] 0.0002243662 0.0001808836 5.995962e-05
[1275,] 0.0002246523 0.0002335389 7.783733e-05
[1276,] 0.0002243662 0.0001806839 5.989188e-05
[1277,] 0.0002243662 0.0001810602 6.001946e-05
[1278,] 0.0002253589 0.0002178269 7.253444e-05
[1279,] 0.0002269911 0.0002136479 7.110424e-05
[1280,] 0.0002254563 0.0002138077 7.108110e-05
[1281,] 0.0002243662 0.0001782917 5.927256e-05
[1282,] 0.0002246504 0.0001936765 6.429342e-05
[1283,] 0.0002243662 0.0002076206 6.900196e-05
[1284,] 0.0002243662 0.0002117825 7.041091e-05
[1285,] 0.0002253551 0.0002083100 6.956159e-05
[1286,] 0.0002243663 0.0002079679 6.921627e-05
[1287,] 0.0002243662 0.0001809518 5.998260e-05
[1288,] 0.0002253010 0.0001966041 6.815829e-05
[1289,] 0.0002243662 0.0002148302 7.144250e-05
[1290,] 0.0002243662 0.0002160311 7.184524e-05
[1291,] 0.0002250206 0.0002019762 6.708521e-05
[1292,] 0.0002243821 0.0002102310 6.993750e-05
[1293,] 0.0002243663 0.0001867262 6.226726e-05
[1294,] 0.0002269229 0.0002272706 7.573931e-05
[1295,] 0.0002243663 0.0002361197 8.138025e-05
[1296,] 0.0002254076 0.0002290889 7.623771e-05
[1297,] 0.0002243662 0.0001814893 6.033708e-05
[1298,] 0.0002246092 0.0002158890 7.182959e-05
[1299,] 0.0002243663 0.0002103935 6.999305e-05
[1300,] 0.0002269479 0.0002447689 8.156464e-05
[1301,] 0.0002254883 0.0001836347 6.088744e-05
[1302,] 0.0002250758 0.0002307049 7.680132e-05
[1303,] 0.0002243662 0.0002313134 7.702690e-05
[1304,] 0.0002243662 0.0002276942 7.579938e-05
[1305,] 0.0002243663 0.0002090524 7.003001e-05
[1306,] 0.0002243663 0.0001870827 6.256992e-05
[1307,] 0.0002243663 0.0002407676 8.337335e-05
[1308,] 0.0002246153 0.0001917966 6.365536e-05
[1309,] 0.0002249599 0.0002277096 7.578998e-05
[1310,] 0.0002243663 0.0001869370 6.249755e-05
[1311,] 0.0002246160 0.0001917151 6.362772e-05
[1312,] 0.0002243663 0.0001650558 5.503542e-05
[1313,] 0.0002250225 0.0002091483 6.950922e-05
[1314,] 0.0002250073 0.0002092129 6.953115e-05
[1315,] 0.0002246107 0.0001905068 6.321803e-05
[1316,] 0.0002243663 0.0002183018 7.269993e-05
[1317,] 0.0002246078 0.0001903141 6.315271e-05
[1318,] 0.0002250051 0.0002067200 6.868823e-05
[1319,] 0.0002244708 0.0001764074 5.889662e-05
[1320,] 0.0002243663 0.0001866811 6.212468e-05
[1321,] 0.0002246060 0.0001928610 6.401678e-05
[1322,] 0.0002246238 0.0001901443 6.309513e-05
[1323,] 0.0002246238 0.0001901443 6.309513e-05
[1324,] 0.0002250081 0.0002231582 7.424897e-05
[1325,] 0.0002249966 0.0002063048 6.854790e-05
[1326,] 0.0002243662 0.0002014026 6.689986e-05
[1327,] 0.0002243663 0.0001987619 6.785412e-05
[1328,] 0.0002243890 0.0002187872 7.286599e-05
[1329,] 0.0002246829 0.0002084054 6.928860e-05
[1330,] 0.0002271362 0.0002186382 7.281057e-05
[1331,] 0.0002243663 0.0001714709 5.677228e-05
[1332,] 0.0002249136 0.0001907838 6.539197e-05
[1333,] 0.0002243663 0.0001924561 6.516998e-05
[1334,] 0.0002251028 0.0001983145 6.818345e-05
[1335,] 0.0002243663 0.0002012409 6.736783e-05
[1336,] 0.0002247720 0.0001849206 6.131826e-05
[1337,] 0.0002243663 0.0002003611 6.657109e-05
[1338,] 0.0002243663 0.0002016540 6.762028e-05
[1339,] 0.0002243663 0.0002015206 6.755166e-05
[1340,] 0.0002243663 0.0001837162 6.226101e-05
[1341,] 0.0002243663 0.0002014150 6.746692e-05
[1342,] 0.0002251067 0.0001868913 6.198850e-05
[1343,] 0.0002243663 0.0001876429 6.309785e-05
[1344,] 0.0002249424 0.0001848801 6.130448e-05
[1345,] 0.0002243663 0.0002211168 7.366817e-05
[1346,] 0.0002243662 0.0001919846 6.371173e-05
[1347,] 0.0002243662 0.0001976121 6.608957e-05
[1348,] 0.0002243663 0.0002203320 7.353451e-05
[1349,] 0.0002250960 0.0001871578 6.207851e-05
[1350,] 0.0002243663 0.0002211949 7.369555e-05
[1351,] 0.0002246914 0.0002098244 6.979117e-05
[1352,] 0.0002243663 0.0002187817 7.286697e-05
[1353,] 0.0002243663 0.0002010486 6.680507e-05
[1354,] 0.0002243663 0.0002013694 6.745036e-05
[1355,] 0.0002243663 0.0002205423 7.358877e-05
[1356,] 0.0002243662 0.0001828045 6.060887e-05
[1357,] 0.0002243663 0.0002207104 7.366775e-05
[1358,] 0.0002243663 0.0002202970 7.360756e-05
[1359,] 0.0002246442 0.0002194287 7.306485e-05
[1360,] 0.0002243662 0.0001672932 5.610071e-05
[1361,] 0.0002243662 0.0001759731 5.829741e-05
[1362,] 0.0002243663 0.0001841881 6.106490e-05
[1363,] 0.0002249944 0.0001888498 6.407652e-05
[1364,] 0.0002251631 0.0001875120 6.219083e-05
[1365,] 0.0002246911 0.0001915000 6.354901e-05
[1366,] 0.0002243663 0.0002202882 7.350573e-05
[1367,] 0.0002243663 0.0002213957 7.376389e-05
[1368,] 0.0002243663 0.0001958312 6.512441e-05
[1369,] 0.0002243663 0.0001972828 6.548676e-05
[1370,] 0.0002243662 0.0001676911 5.572372e-05
[1371,] 0.0002243662 0.0001674762 5.563145e-05
[1372,] 0.0002243662 0.0001807248 6.053503e-05
[1373,] 0.0002243663 0.0002082626 6.988884e-05
[1374,] 0.0002243663 0.0002016840 6.702236e-05
[1375,] 0.0002243663 0.0002028940 6.756815e-05
[1376,] 0.0002243663 0.0002005784 6.664552e-05
[1377,] 0.0002243663 0.0001876643 6.295353e-05
[1378,] 0.0002243663 0.0002028435 6.741504e-05
[1379,] 0.0002243663 0.0002028580 6.749843e-05
[1380,] 0.0002243663 0.0001869900 6.264963e-05
[1381,] 0.0002243663 0.0001877090 6.299862e-05
[1382,] 0.0002243663 0.0001873722 6.287509e-05
[1383,] 0.0002243663 0.0001874292 6.290140e-05
[1384,] 0.0002243663 0.0002028594 6.749258e-05
[1385,] 0.0002263220 0.0002052038 6.820208e-05
[1386,] 0.0002243663 0.0002006276 6.666183e-05
[1387,] 0.0002243663 0.0001871476 6.278207e-05
[1388,] 0.0002246703 0.0002313483 7.710775e-05
[1389,] 0.0002261678 0.0001816082 6.082891e-05
[1390,] 0.0002243663 0.0002345225 7.954284e-05
[1391,] 0.0002262304 0.0001816176 6.088976e-05
[1392,] 0.0002262410 0.0001816523 6.098111e-05
[1393,] 0.0002243663 0.0002037140 6.819200e-05
[1394,] 0.0002243663 0.0002209074 7.359644e-05
[1395,] 0.0002265193 0.0001810302 6.000563e-05
[1396,] 0.0002246228 0.0001857451 6.159558e-05
[1397,] 0.0002250356 0.0001681547 5.566046e-05
[1398,] 0.0002243662 0.0001683992 5.574641e-05
[1399,] 0.0002261632 0.0001816210 6.088828e-05
[1400,] 0.0002262975 0.0001816170 6.088557e-05
[1401,] 0.0002243663 0.0002209074 7.359639e-05
[1402,] 0.0002243663 0.0002036873 6.813121e-05
[1403,] 0.0002243663 0.0002035542 6.798969e-05
[1404,] 0.0002243663 0.0002212961 7.372964e-05
[1405,] 0.0002243663 0.0002208831 7.358804e-05
[1406,] 0.0002246556 0.0002307288 7.690147e-05
[1407,] 0.0002243663 0.0002209200 7.360058e-05
[1408,] 0.0002243663 0.0002204424 7.343677e-05
[1409,] 0.0002261514 0.0001816197 6.088245e-05
[1410,] 0.0002256245 0.0002186618 7.278510e-05
[1411,] 0.0002243663 0.0002206087 7.349389e-05
[1412,] 0.0002264147 0.0002052841 6.822925e-05
[1413,] 0.0002261985 0.0001816243 6.081802e-05
[1414,] 0.0002243663 0.0001872223 6.330892e-05
[1415,] 0.0002245016 0.0002223442 7.497439e-05
[1416,] 0.0002255961 0.0002156342 7.175478e-05
[1417,] 0.0002243662 0.0002528239 8.426104e-05
[1418,] 0.0002259754 0.0001726218 5.851312e-05
[1419,] 0.0002243663 0.0001830305 6.067507e-05
[1420,] 0.0002243663 0.0002208980 7.359310e-05
[1421,] 0.0002243663 0.0002196939 7.317967e-05
[1422,] 0.0002250327 0.0001849585 6.217284e-05
[1423,] 0.0002247044 0.0002405133 8.379604e-05
[1424,] 0.0002251099 0.0002041640 6.782298e-05
[1425,] 0.0002243663 0.0002205734 7.348163e-05
[1426,] 0.0002243662 0.0001637403 5.439795e-05
[1427,] 0.0002251073 0.0001972902 6.549996e-05
[1428,] 0.0002243663 0.0001974720 6.646067e-05
[1429,] 0.0002243663 0.0002206762 7.351649e-05
[1430,] 0.0002243663 0.0001972756 6.634477e-05
[1431,] 0.0002243663 0.0001978150 6.654815e-05
[1432,] 0.0002243771 0.0002205319 7.378847e-05
[1433,] 0.0002245925 0.0002455247 8.182991e-05
[1434,] 0.0002243663 0.0002223280 7.475973e-05
[1435,] 0.0002243663 0.0002038948 6.838624e-05
[1436,] 0.0002244000 0.0002205397 7.377749e-05
[1437,] 0.0002243663 0.0002242680 7.475239e-05
[1438,] 0.0002243663 0.0001830685 6.069690e-05
[1439,] 0.0002243977 0.0002205359 7.380330e-05
[1440,] 0.0002243662 0.0001708349 5.670316e-05
[1441,] 0.0002246246 0.0002426380 8.086987e-05
[1442,] 0.0002243663 0.0001937691 6.532778e-05
[1443,] 0.0002243663 0.0002354829 8.248798e-05
[1444,] 0.0002243663 0.0001878381 6.231081e-05
[1445,] 0.0002243663 0.0001913494 6.349688e-05
[1446,] 0.0002243663 0.0002194232 7.308683e-05
[1447,] 0.0002246221 0.0002461860 8.205212e-05
[1448,] 0.0002243663 0.0002190940 7.297394e-05
[1449,] 0.0002243663 0.0002181249 7.264164e-05
[1450,] 0.0002243879 0.0002210703 7.415188e-05
[1451,] 0.0002243663 0.0001766032 5.922167e-05
[1452,] 0.0002243662 0.0001686540 5.582534e-05
[1453,] 0.0002243954 0.0002211034 7.416098e-05
[1454,] 0.0002243663 0.0002095088 7.180541e-05
[1455,] 0.0002271003 0.0001794059 6.047706e-05
[1456,] 0.0002243663 0.0001746089 5.792135e-05
[1457,] 0.0002243663 0.0001629797 5.434699e-05
[1458,] 0.0002243663 0.0002207174 7.374200e-05
[1459,] 0.0002243663 0.0001823296 6.236783e-05
[1460,] 0.0002245955 0.0001640692 5.428707e-05
[1461,] 0.0002243663 0.0001718582 5.746463e-05
[1462,] 0.0002243662 0.0001746741 5.785740e-05
[1463,] 0.0002246470 0.0002197410 7.581005e-05
[1464,] 0.0002247482 0.0002184640 7.517385e-05
[1465,] 0.0002243663 0.0002202151 7.341183e-05
[1466,] 0.0002248074 0.0002111675 7.071315e-05
[1467,] 0.0002246209 0.0002148882 7.331922e-05
[1468,] 0.0002243663 0.0001750851 5.799531e-05
[1469,] 0.0002243663 0.0001768328 5.858473e-05
[1470,] 0.0002243663 0.0002231571 7.469365e-05
[1471,] 0.0002243662 0.0001704270 5.648063e-05
[1472,] 0.0002243663 0.0002251532 7.639061e-05
[1473,] 0.0002243663 0.0002193609 7.306679e-05
[1474,] 0.0002243662 0.0002016118 6.705462e-05
[1475,] 0.0002243663 0.0002257987 7.526052e-05
[1476,] 0.0002243663 0.0001620776 5.372409e-05
[1477,] 0.0002243662 0.0001788380 5.950092e-05
[1478,] 0.0002243663 0.0002185617 7.279185e-05
[1479,] 0.0002243663 0.0001968557 6.646275e-05
[1480,] 0.0002243663 0.0001623827 5.419547e-05
[1481,] 0.0002243662 0.0001895679 6.338922e-05
[1482,] 0.0002246905 0.0001738200 5.848831e-05
[1483,] 0.0002243663 0.0002094230 6.966243e-05
[1484,] 0.0002246513 0.0002086303 6.935763e-05
[1485,] 0.0002243662 0.0001703070 5.651518e-05
[1486,] 0.0002243662 0.0001837252 6.133563e-05
[1487,] 0.0002244794 0.0001857477 6.159887e-05
[1488,] 0.0002243662 0.0001702609 5.651357e-05
[1489,] 0.0002250484 0.0001832843 6.278274e-05
[1490,] 0.0002243662 0.0001713584 5.674221e-05
[1491,] 0.0002243662 0.0001974621 6.558336e-05
[1492,] 0.0002243663 0.0001796487 5.964353e-05
[1493,] 0.0002243663 0.0002097136 6.980672e-05
[1494,] 0.0002243663 0.0001793668 5.971490e-05
[1495,] 0.0002243663 0.0001820645 6.035616e-05
[1496,] 0.0002243663 0.0001812588 6.008409e-05
[1497,] 0.0002243663 0.0001819761 6.032586e-05
[1498,] 0.0002243663 0.0001829570 6.065724e-05
[1499,] 0.0002243663 0.0001726121 5.741505e-05
[1500,] 0.0002243663 0.0001643705 5.522198e-05
[1501,] 0.0002243662 0.0001604584 5.317356e-05
[1502,] 0.0002243663 0.0001852886 6.213842e-05
[1503,] 0.0002243663 0.0002087289 6.942274e-05
[1504,] 0.0002243663 0.0002102441 7.018841e-05
[1505,] 0.0002243662 0.0001709819 5.674651e-05
[1506,] 0.0002243663 0.0001854188 6.235923e-05
[1507,] 0.0002243663 0.0002102454 7.021593e-05
[1508,] 0.0002251647 0.0002295189 7.649865e-05
[1509,] 0.0002243662 0.0001822386 6.046485e-05
[1510,] 0.0002243663 0.0002177174 7.250187e-05
[1511,] 0.0002243662 0.0001727036 5.764719e-05
[1512,] 0.0002243662 0.0001827720 6.059875e-05
[1513,] 0.0002243663 0.0002073638 6.895774e-05
[1514,] 0.0002243663 0.0001729476 5.893761e-05
[1515,] 0.0002245305 0.0001931019 6.408551e-05
[1516,] 0.0002243663 0.0001927550 6.397574e-05
[1517,] 0.0002243662 0.0002483241 8.358590e-05
[1518,] 0.0002243662 0.0002145423 7.183016e-05
[1519,] 0.0002243663 0.0001746718 5.809514e-05
[1520,] 0.0002245685 0.0001899368 6.301254e-05
[1521,] 0.0002243663 0.0002173243 7.408040e-05
[1522,] 0.0002243663 0.0002106526 7.239152e-05
[1523,] 0.0002243663 0.0002096853 6.991710e-05
[1524,] 0.0002243663 0.0002260314 7.606826e-05
[1525,] 0.0002252234 0.0002754539 9.179486e-05
[1526,] 0.0002243662 0.0001748845 5.792922e-05
[1527,] 0.0002243663 0.0002841656 9.469644e-05
[1528,] 0.0002243663 0.0002271051 7.558483e-05
[1529,] 0.0002255366 0.0001929643 6.405043e-05
[1530,] 0.0002245824 0.0001977457 6.563865e-05
[1531,] 0.0002243662 0.0001740947 5.853853e-05
[1532,] 0.0002246684 0.0001679455 5.589233e-05
[1533,] 0.0002243663 0.0001958057 6.538440e-05
[1534,] 0.0002243663 0.0001796827 5.990895e-05
[1535,] 0.0002243663 0.0001962428 6.516512e-05
[1536,] 0.0002243662 0.0001708946 5.694846e-05
[1537,] 0.0002243663 0.0002204894 7.341602e-05
[1538,] 0.0002243663 0.0002599279 8.662983e-05
[1539,] 0.0002243663 0.0002683159 8.943191e-05
[1540,] 0.0002243663 0.0001911567 6.344127e-05
[1541,] 0.0002243663 0.0001923168 6.383492e-05
[1542,] 0.0002243662 0.0001922137 6.475205e-05
[1543,] 0.0002243662 0.0001897367 6.294298e-05
[1544,] 0.0002243663 0.0001937714 6.432966e-05
[1545,] 0.0002243662 0.0001638336 5.420675e-05
[1546,] 0.0002243663 0.0002423052 8.076318e-05
[1547,] 0.0002243663 0.0002157115 7.181149e-05
[1548,] 0.0002243663 0.0001609149 5.339136e-05
[1549,] 0.0002243662 0.0001656881 5.483138e-05
[1550,] 0.0002243662 0.0002224281 7.401439e-05
[1551,] 0.0002243663 0.0002408918 8.029192e-05
[1552,] 0.0002243662 0.0001734077 5.779815e-05
[1553,] 0.0002253057 0.0002166683 7.346598e-05
[1554,] 0.0002243663 0.0002051323 6.819628e-05
[1555,] 0.0002243663 0.0002046112 6.801827e-05
[1556,] 0.0002256130 0.0002474722 8.246981e-05
[1557,] 0.0002243662 0.0001924649 6.387730e-05
[1558,] 0.0002243663 0.0002770376 9.233399e-05
[1559,] 0.0002243663 0.0001824678 6.049478e-05
[1560,] 0.0002243662 0.0001990386 6.611458e-05
[1561,] 0.0002243663 0.0002025606 6.731996e-05
[1562,] 0.0002243662 0.0001677804 5.635811e-05
[1563,] 0.0002243663 0.0002166186 7.315563e-05
[1564,] 0.0002243662 0.0001726564 5.846645e-05
[1565,] 0.0002243663 0.0002282417 7.607928e-05
[1566,] 0.0002253452 0.0002134578 7.195347e-05
[1567,] 0.0002243663 0.0001764710 5.846537e-05
[1568,] 0.0002243663 0.0002234222 7.445729e-05
[1569,] 0.0002243663 0.0001830191 6.108025e-05
[1570,] 0.0002243662 0.0001691237 5.599186e-05
[1571,] 0.0002243663 0.0001834383 6.113328e-05
[1572,] 0.0002243662 0.0001674695 5.543512e-05
[1573,] 0.0002243662 0.0001650768 5.462930e-05
[1574,] 0.0002243662 0.0001672256 5.535267e-05
[1575,] 0.0002243662 0.0001644353 5.441312e-05
[1576,] 0.0002243662 0.0001677193 5.551923e-05
[1577,] 0.0002243662 0.0001670854 5.530566e-05
[1578,] 0.0002243662 0.0001853920 6.147432e-05
[1579,] 0.0002243663 0.0002012890 6.704197e-05
[1580,] 0.0002243662 0.0001715524 5.681148e-05
[1581,] 0.0002243662 0.0001804060 5.979379e-05
[1582,] 0.0002243663 0.0002036432 6.768395e-05
[1583,] 0.0002243662 0.0001814751 6.015445e-05
[1584,] 0.0002253865 0.0002166204 7.369794e-05
[1585,] 0.0002243662 0.0001780011 5.898097e-05
[1586,] 0.0002247544 0.0001849413 6.221315e-05
[1587,] 0.0002243662 0.0001816118 6.020030e-05
[1588,] 0.0002243662 0.0001743455 5.775112e-05
[1589,] 0.0002243662 0.0001756790 5.819953e-05
[1590,] 0.0002243663 0.0001876833 6.224516e-05
[1591,] 0.0002243663 0.0001894032 6.475730e-05
[1592,] 0.0002243663 0.0002212914 7.369257e-05
[1593,] 0.0002243663 0.0002343454 7.811305e-05
[1594,] 0.0002243663 0.0001914817 6.353634e-05
[1595,] 0.0002253316 0.0002131929 7.167707e-05
[1596,] 0.0002244072 0.0001943125 6.451189e-05
[1597,] 0.0002243663 0.0002107928 7.009562e-05
[1598,] 0.0002243662 0.0001620085 5.410453e-05
[1599,] 0.0002243662 0.0001617865 5.383336e-05
[1600,] 0.0002243662 0.0001609340 5.347233e-05
[1601,] 0.0002243663 0.0002229298 7.428867e-05
[1602,] 0.0002252776 0.0002131118 7.164448e-05
[1603,] 0.0002243663 0.0002007523 6.694816e-05
[1604,] 0.0002243663 0.0002574122 8.579206e-05
[1605,] 0.0002243662 0.0001663487 5.534672e-05
[1606,] 0.0002259018 0.0001921912 6.378998e-05
[1607,] 0.0002244406 0.0001749347 5.794838e-05
[1608,] 0.0002243663 0.0001878101 6.411332e-05
[1609,] 0.0002243663 0.0003016644 1.005521e-04
[1610,] 0.0002243663 0.0002301947 7.672966e-05
[1611,] 0.0002243663 0.0002300180 7.667092e-05
[1612,] 0.0002243662 0.0002130062 7.086346e-05
[1613,] 0.0002243663 0.0001880425 6.269790e-05
[1614,] 0.0002243663 0.0002382055 8.074361e-05
[1615,] 0.0002243663 0.0002086187 7.042683e-05
[1616,] 0.0002243662 0.0003282352 1.110417e-04
[1617,] 0.0002243662 0.0003391494 1.130317e-04
[1618,] 0.0002243662 0.0002463687 8.211800e-05
[1619,] 0.0002245343 0.0002334880 7.966246e-05
[1620,] 0.0002243662 0.0008267066 2.755074e-04
[1621,] 0.0002243663 0.0004603022 1.533966e-04
[1622,] 0.0002243662 0.0005342210 1.780377e-04
[1623,] 0.0002243663 0.0002500366 8.333957e-05
[1624,] 0.0002243663 0.0002387599 7.957750e-05
[1625,] 0.0002244663 0.0005905490 1.967580e-04
[1626,] 0.0002243663 0.0012722631 4.239343e-04
[1627,] 0.0002252131 0.0002193525 7.302980e-05
[1628,] 0.0002243663 0.0002397362 7.990597e-05
[1629,] 0.0002243663 0.0011094062 3.696436e-04
[1630,] 0.0002243663 0.0011196364 3.730629e-04
[1631,] 0.0002252324 0.0002159484 7.187122e-05
[1632,] 0.0002243662 0.0003226765 1.075568e-04
[1633,] 0.0002243663 0.0011998952 3.998101e-04
[1634,] 0.0002245650 0.0002229888 7.598215e-05
[1635,] 0.0002247177 0.0004462244 1.486733e-04
[1636,] 0.0002243663 0.0013519782 4.504755e-04
[1637,] 0.0002250275 0.0006214753 2.070427e-04
[1638,] 0.0002243663 0.0002364991 7.882865e-05
[1639,] 0.0002243663 0.0002312742 7.708905e-05
[1640,] 0.0002243663 0.0001905185 6.322548e-05
[1641,] 0.0002249485 0.0007807146 2.600846e-04
[1642,] 0.0002244757 0.0002345120 7.979770e-05
[1643,] 0.0002243662 0.0006104071 2.034411e-04
[1644,] 0.0002243662 0.0006179584 2.059624e-04
[1645,] 0.0002243663 0.0006473970 2.157401e-04
[1646,] 0.0002243663 0.0004632903 1.543743e-04
[1647,] 0.0002243663 0.0001970464 6.544799e-05
[1648,] 0.0002244746 0.0002237424 7.604692e-05
[1649,] 0.0002243662 0.0005822938 1.940684e-04
[1650,] 0.0002243662 0.0004068070 1.355854e-04
[1651,] 0.0002244779 0.0002315964 7.886384e-05
[1652,] 0.0002255247 0.0003268646 1.089028e-04
[1653,] 0.0002243662 0.0001961677 6.560309e-05
[1654,] 0.0002243663 0.0002343323 7.810592e-05
[1655,] 0.0002243663 0.0002503660 8.345020e-05
[1656,] 0.0002243663 0.0001834378 6.106068e-05
[1657,] 0.0002243663 0.0002238975 7.583229e-05
[1658,] 0.0002243663 0.0002756568 9.294125e-05
[1659,] 0.0002243663 0.0001694739 5.610352e-05
[1660,] 0.0002243663 0.0002039214 6.779075e-05
[1661,] 0.0002243663 0.0002218719 7.397236e-05
[1662,] 0.0002243662 0.0002170246 7.225973e-05
[1663,] 0.0002243663 0.0002039547 6.780175e-05
[1664,] 0.0002243662 0.0001932944 6.415836e-05
[1665,] 0.0002243663 0.0002488007 8.292813e-05
[1666,] 0.0002243662 0.0002640099 8.800370e-05
[1667,] 0.0002243662 0.0001722125 5.727124e-05
[1668,] 0.0002243662 0.0001744088 5.804401e-05
[1669,] 0.0002254013 0.0002822558 9.405790e-05
[1670,] 0.0002253999 0.0002800504 9.332325e-05
[1671,] 0.0002250897 0.0002358785 7.849771e-05
[1672,] 0.0002254649 0.0002800504 9.332268e-05
[1673,] 0.0002243663 0.0001797103 5.975459e-05
[1674,] 0.0002263172 0.0003152109 1.050274e-04
[1675,] 0.0002253876 0.0002963270 9.874551e-05
[1676,] 0.0002243662 0.0003283022 1.094336e-04
[1677,] 0.0002243663 0.0002257087 7.526454e-05
[1678,] 0.0002243662 0.0002529429 8.430713e-05
[1679,] 0.0002244581 0.0002313198 7.710225e-05
[1680,] 0.0002243663 0.0002813690 9.377346e-05
[1681,] 0.0002243662 0.0001782837 5.921956e-05
[1682,] 0.0002243662 0.0001820273 6.055130e-05
[1683,] 0.0002244179 0.0002289613 7.631684e-05
[1684,] 0.0002243663 0.0003200551 1.066614e-04
[1685,] 0.0002247053 0.0001956921 6.497289e-05
[1686,] 0.0002243663 0.0003553031 1.183985e-04
[1687,] 0.0002243662 0.0002256839 7.512689e-05
[1688,] 0.0002243662 0.0003406723 1.135512e-04
[1689,] 0.0002243662 0.0002253859 7.502315e-05
[1690,] 0.0002244160 0.0002240136 7.466113e-05
[1691,] 0.0002244241 0.0002225691 7.416574e-05
[1692,] 0.0002243663 0.0007277498 2.425200e-04
[1693,] 0.0002244344 0.0002286316 7.620681e-05
[1694,] 0.0002244377 0.0002293332 7.644056e-05
[1695,] 0.0002243663 0.0002208068 7.356295e-05
[1696,] 0.0002243663 0.0002821662 9.403129e-05
[1697,] 0.0002243663 0.0006472825 2.157128e-04
[1698,] 0.0002243663 0.0002296682 7.746185e-05
[1699,] 0.0002243663 0.0002216557 7.385106e-05
[1700,] 0.0002243663 0.0001865491 6.196122e-05
[1701,] 0.0002243663 0.0002566999 8.556546e-05
[1702,] 0.0002243663 0.0002580191 8.600558e-05
[1703,] 0.0002243663 0.0002611042 8.703361e-05
[1704,] 0.0002243663 0.0003398829 1.132697e-04
[1705,] 0.0002243663 0.0002281578 7.604855e-05
[1706,] 0.0002243663 0.0001919799 6.381097e-05
[1707,] 0.0002243663 0.0002325622 7.976544e-05
[1708,] 0.0002243663 0.0003923961 1.307972e-04
[1709,] 0.0002243663 0.0002286179 7.620162e-05
[1710,] 0.0002243663 0.0001894803 6.309631e-05
[1711,] 0.0002243663 0.0002123967 7.064121e-05
[1712,] 0.0002243663 0.0004229823 1.409558e-04
[1713,] 0.0002245094 0.0002215763 7.382310e-05
[1714,] 0.0002243663 0.0002302315 7.673900e-05
[1715,] 0.0002243662 0.0002102300 6.991533e-05
[1716,] 0.0002296255 0.0001993269 7.528738e-05
[1717,] 0.0002243663 0.0001693689 5.605947e-05
[1718,] 0.0002243663 0.0002295721 7.652238e-05
[1719,] 0.0002274101 0.0001740147 5.762212e-05
[1720,] 0.0002243663 0.0001964598 6.549467e-05
[1721,] 0.0002243663 0.0001978321 6.598745e-05
[1722,] 0.0002243663 0.0001696306 5.623992e-05
[1723,] 0.0002243663 0.0001622188 5.393438e-05
[1724,] 0.0002243663 0.0002133966 7.102250e-05
[1725,] 0.0002247452 0.0002253010 7.622671e-05
[1726,] 0.0002251608 0.0001689809 5.677878e-05
[1727,] 0.0002243663 0.0002158155 7.180516e-05
[1728,] 0.0002243663 0.0002139083 7.119805e-05
[1729,] 0.0002243663 0.0002134924 7.105553e-05
[1730,] 0.0002243663 0.0002035358 7.053238e-05
[1731,] 0.0002243663 0.0002102866 6.992691e-05
[1732,] 0.0002245214 0.0002162585 7.324686e-05
[1733,] 0.0002243663 0.0001759982 5.854762e-05
[1734,] 0.0002243663 0.0002151266 7.161562e-05
[1735,] 0.0002243663 0.0002205462 7.347058e-05
[1736,] 0.0002246887 0.0002256313 7.645892e-05
[1737,] 0.0002243663 0.0001785399 6.029755e-05
[1738,] 0.0002243663 0.0001796680 6.077797e-05
[1739,] 0.0002246805 0.0002265359 7.680473e-05
[1740,] 0.0002243663 0.0002202475 7.336822e-05
[1741,] 0.0002243663 0.0002291292 7.637559e-05
[1742,] 0.0002245828 0.0002021207 6.889829e-05
[1743,] 0.0002243663 0.0001793204 6.059801e-05
[1744,] 0.0002243663 0.0001804838 6.105449e-05
[1745,] 0.0002245328 0.0002026663 6.897309e-05
[1746,] 0.0002243663 0.0002150993 7.160613e-05
[1747,] 0.0002247737 0.0002191718 7.299614e-05
[1748,] 0.0002245010 0.0002005815 6.812562e-05
[1749,] 0.0002243663 0.0002890044 1.004028e-04
[1750,] 0.0002245625 0.0001764290 5.951667e-05
[1751,] 0.0002243663 0.0001777276 6.000699e-05
[1752,] 0.0002243663 0.0001763824 5.945727e-05
[1753,] 0.0002243663 0.0001783182 6.016465e-05
[1754,] 0.0002243663 0.0002282841 7.609245e-05
[1755,] 0.0002243663 0.0002157787 7.183904e-05
[1756,] 0.0002243663 0.0001993911 6.668911e-05
[1757,] 0.0002243663 0.0001917707 6.619731e-05
[1758,] 0.0002243663 0.0001632704 5.426545e-05
[1759,] 0.0002243663 0.0001728944 5.787767e-05
[1760,] 0.0002243663 0.0001996390 6.922822e-05
[1761,] 0.0002243663 0.0001975750 6.843518e-05
[1762,] 0.0002243663 0.0001630351 5.433092e-05
[1763,] 0.0002243663 0.0002061235 7.143979e-05
[1764,] 0.0002243663 0.0002146190 7.480304e-05
[1765,] 0.0002243663 0.0002277641 7.591908e-05
[1766,] 0.0002244255 0.0002279912 7.735606e-05
[1767,] 0.0002243663 0.0002158702 7.187056e-05
[1768,] 0.0002243663 0.0002163523 7.203583e-05
[1769,] 0.0002244261 0.0002217324 7.495821e-05
[1770,] 0.0002243663 0.0002247779 7.859956e-05
[1771,] 0.0002243663 0.0002192854 7.646051e-05
[1772,] 0.0002248247 0.0002222471 7.722508e-05
[1773,] 0.0002246839 0.0001886116 6.468941e-05
[1774,] 0.0002252027 0.0001839617 6.404023e-05
[1775,] 0.0002243663 0.0001880384 6.256360e-05
[1776,] 0.0002243663 0.0001817860 6.057093e-05
[1777,] 0.0002254066 0.0001692867 5.771933e-05
[1778,] 0.0002243663 0.0002310227 7.700387e-05
[1779,] 0.0002243663 0.0002303384 7.677554e-05
[1780,] 0.0002243663 0.0002162488 7.224183e-05
[1781,] 0.0002244889 0.0002555223 8.745267e-05
[1782,] 0.0002243663 0.0002149555 7.175954e-05
[1783,] 0.0002247975 0.0001682643 5.681163e-05
[1784,] 0.0002243663 0.0003640718 1.213269e-04
[1785,] 0.0002243663 0.0002119114 7.066606e-05
[1786,] 0.0002243662 0.0003285817 1.095165e-04
[1787,] 0.0002243662 0.0001813377 6.093646e-05
[1788,] 0.0002243663 0.0001643806 5.483874e-05
[1789,] 0.0002243663 0.0001655614 5.533740e-05
[1790,] 0.0002243663 0.0002352343 7.841069e-05
[1791,] 0.0002243662 0.0001992300 6.614375e-05
[1792,] 0.0002243662 0.0002000209 6.641066e-05
[1793,] 0.0002243663 0.0002036750 6.769290e-05
[1794,] 0.0002243663 0.0001985359 6.805657e-05
[1795,] 0.0002243663 0.0001963389 6.519880e-05
[1796,] 0.0002243663 0.0001947122 6.656774e-05
[1797,] 0.0002243663 0.0002221744 7.515626e-05
[1798,] 0.0002243663 0.0002204116 7.342597e-05
[1799,] 0.0002243663 0.0001659253 5.491006e-05
[1800,] 0.0002243663 0.0002248105 7.491935e-05
[1801,] 0.0002243663 0.0002251592 7.505179e-05
[1802,] 0.0002243662 0.0001945173 6.457815e-05
[1803,] 0.0002243662 0.0003263777 1.087820e-04
[1804,] 0.0002243663 0.0010761659 3.676626e-04
[1805,] 0.0002243662 0.0005245650 1.748687e-04
[1806,] 0.0002243663 0.0002290327 7.731583e-05
[1807,] 0.0002243663 0.0002286793 7.720173e-05
[1808,] 0.0002244080 0.0002130825 7.144965e-05
[1809,] 0.0002243663 0.0005389365 1.795802e-04
[1810,] 0.0002252231 0.0002085643 7.347442e-05
[1811,] 0.0002243662 0.0001992955 6.619883e-05
[1812,] 0.0002243663 0.0002099055 7.061295e-05
[1813,] 0.0002248449 0.0002031595 6.778380e-05
[1814,] 0.0002243768 0.0001995061 6.660432e-05
[1815,] 0.0002247749 0.0001998300 6.712455e-05
[1816,] 0.0002243663 0.0004354797 1.450972e-04
[1817,] 0.0002258882 0.0001862119 6.464231e-05
[1818,] 0.0002247606 0.0002016300 6.737572e-05
[1819,] 0.0002243662 0.0001948899 6.470299e-05
[1820,] 0.0002244509 0.0002036413 6.865321e-05
[1821,] 0.0002246328 0.0006919969 2.462801e-04
[1822,] 0.0002248803 0.0002188218 7.451406e-05
[1823,] 0.0002245875 0.0003296324 1.154119e-04
[1824,] 0.0002243663 0.0002099781 6.979343e-05
[1825,] 0.0002243663 0.0002280199 7.600528e-05
[1826,] 0.0002254317 0.0001857716 6.411100e-05
[1827,] 0.0002243662 0.0002012309 6.685483e-05
[1828,] 0.0002254148 0.0001868740 6.458821e-05
[1829,] 0.0002258121 0.0001890612 6.587482e-05
[1830,] 0.0002243663 0.0003182142 1.060481e-04
[1831,] 0.0002243662 0.0001997557 6.635427e-05
[1832,] 0.0002243663 0.0003124482 1.041276e-04
[1833,] 0.0002252759 0.0001875124 6.476100e-05
[1834,] 0.0002243663 0.0002315713 7.800605e-05
[1835,] 0.0002243662 0.0002011964 6.684285e-05
[1836,] 0.0002243662 0.0003060383 1.019959e-04
[1837,] 0.0002243663 0.0003175600 1.058362e-04
[1838,] 0.0002248380 0.0002031928 6.777400e-05
[1839,] 0.0002255535 0.0001791788 6.074200e-05
[1840,] 0.0002244464 0.0001999627 6.688502e-05
[1841,] 0.0002249014 0.0002031842 6.778828e-05
[1842,] 0.0002243663 0.0002393067 7.976946e-05
[1843,] 0.0002249378 0.0002031999 6.791028e-05
[1844,] 0.0002248260 0.0001812435 6.007871e-05
[1845,] 0.0002243663 0.0002277404 7.591048e-05
[1846,] 0.0002243662 0.0001989331 6.621936e-05
[1847,] 0.0002243663 0.0001849782 6.251199e-05
[1848,] 0.0002243662 0.0001608033 5.336539e-05
[1849,] 0.0002243662 0.0001607934 5.335845e-05
[1850,] 0.0002247941 0.0001992119 6.667214e-05
[1851,] 0.0002243663 0.0002523883 8.410967e-05
[1852,] 0.0002243663 0.0002125977 7.068395e-05
[1853,] 0.0002249334 0.0002034897 6.823022e-05
[1854,] 0.0002243663 0.0002213155 7.359602e-05
[1855,] 0.0002243663 0.0002206501 7.350403e-05
[1856,] 0.0002243663 0.0001913888 6.350417e-05
[1857,] 0.0002243663 0.0002221400 7.396633e-05
[1858,] 0.0002247995 0.0001992558 6.666903e-05
[1859,] 0.0002243663 0.0002244631 7.475690e-05
[1860,] 0.0002243663 0.0002212175 7.365268e-05
[1861,] 0.0002243663 0.0002207676 7.354418e-05
[1862,] 0.0002243663 0.0002148167 7.150781e-05
[1863,] 0.0002243663 0.0002921394 9.737727e-05
[1864,] 0.0002243663 0.0001782205 5.950281e-05
[1865,] 0.0002243663 0.0001797244 5.956309e-05
[1866,] 0.0002243663 0.0002114004 7.027634e-05
[1867,] 0.0002243663 0.0001830124 6.185260e-05
[1868,] 0.0002243662 0.0001611979 5.351182e-05
[1869,] 0.0002243663 0.0002552024 8.504757e-05
[1870,] 0.0002243663 0.0002284663 7.615487e-05
[1871,] 0.0002243663 0.0002725770 9.085428e-05
[1872,] 0.0002243662 0.0001919170 6.407942e-05
[1873,] 0.0002243663 0.0001955786 6.523098e-05
[1874,] 0.0002243663 0.0002825318 9.415638e-05
[1875,] 0.0002243663 0.0003003625 1.000968e-04
[1876,] 0.0002243663 0.0001933804 6.446191e-05
[1877,] 0.0002243663 0.0002833168 9.441906e-05
[1878,] 0.0002243663 0.0002200092 7.324983e-05
[1879,] 0.0002243663 0.0002106601 7.006529e-05
[1880,] 0.0002243663 0.0001926535 6.404174e-05
[1881,] 0.0002243663 0.0002043891 6.794180e-05
[1882,] 0.0002243663 0.0003278584 1.092827e-04
[1883,] 0.0002248749 0.0001990970 6.628465e-05
[1884,] 0.0002243663 0.0002153623 7.169404e-05
[1885,] 0.0002244146 0.0002740436 9.132381e-05
[1886,] 0.0002243663 0.0002141265 7.127099e-05
[1887,] 0.0002243663 0.0003077318 1.025537e-04
[1888,] 0.0002248421 0.0004950083 1.649470e-04
[1889,] 0.0002248672 0.0002154244 7.171097e-05
[1890,] 0.0002243662 0.0002135547 7.107823e-05
[1891,] 0.0002243663 0.0002226811 7.418286e-05
[1892,] 0.0002243663 0.0002179549 7.257005e-05
[1893,] 0.0002244764 0.0006965059 2.320583e-04
[1894,] 0.0002246522 0.0006739094 2.245250e-04
```
