## Supplementary material for "Characterization of shared and ancestry-specific signals driving complex traits using multi-ancestry fine-mapping": s1_data.bim

```
9	chr9:97429903:T:C	0	97429903	C	T
9	chr9:97430264:G:A	0	97430264	A	G
9	chr9:97430704:T:C	0	97430704	C	T
9	chr9:97430719:A:G	0	97430719	G	A
9	chr9:97430831:T:C	0	97430831	C	T
9	chr9:97432124:T:C	0	97432124	C	T
9	chr9:97432543:G:A	0	97432543	A	G
9	chr9:97433502:G:A	0	97433502	A	G
9	chr9:97433816:T:C	0	97433816	C	T
9	chr9:97433833:G:A	0	97433833	A	G
9	chr9:97435235:AT:A	0	97435235	A	AT
9	chr9:97435499:G:A	0	97435499	A	G
9	chr9:97436867:T:C	0	97436867	C	T
9	chr9:97437238:C:T	0	97437238	T	C
9	chr9:97437291:A:G	0	97437291	G	A
9	chr9:97439078:A:G	0	97439078	G	A
9	chr9:97439269:A:G	0	97439269	G	A
9	chr9:97439382:G:A	0	97439382	A	G
9	chr9:97439960:C:T	0	97439960	T	C
9	chr9:97440602:C:T	0	97440602	T	C
9	chr9:97441426:G:T	0	97441426	T	G
9	chr9:97441920:C:G	0	97441920	G	C
9	chr9:97442604:C:T	0	97442604	T	C
9	chr9:97442827:CT:C	0	97442827	C	CT
9	chr9:97442830:T:C	0	97442830	C	T
9	chr9:97443119:C:T	0	97443119	T	C
9	chr9:97443141:T:C	0	97443141	C	T
9	chr9:97443847:T:C	0	97443847	C	T
9	chr9:97444320:C:G	0	97444320	G	C
9	chr9:97445285:TTTGAC:T	0	97445285	T	TTTGAC
9	chr9:97448543:T:C	0	97448543	C	T
9	chr9:97449412:C:T	0	97449412	T	C
9	chr9:97449587:T:C	0	97449587	C	T
9	chr9:97450121:C:G	0	97450121	G	C
9	chr9:97452565:G:A	0	97452565	A	G
9	chr9:97453139:G:A	0	97453139	A	G
9	chr9:97453173:C:T	0	97453173	T	C
9	chr9:97453676:T:C	0	97453676	C	T
9	chr9:97454749:G:A	0	97454749	A	G
9	chr9:97456076:C:T	0	97456076	T	C
9	chr9:97456357:T:A	0	97456357	A	T
9	chr9:97457452:C:T	0	97457452	T	C
9	chr9:97457776:G:A	0	97457776	A	G
9	chr9:97457928:A:G	0	97457928	G	A
9	chr9:97458524:G:A	0	97458524	A	G
9	chr9:97458849:G:A	0	97458849	A	G
9	chr9:97461048:A:G	0	97461048	G	A
9	chr9:97461363:A:C	0	97461363	C	A
9	chr9:97461479:CCAAAGGTGCTCTATTTATTTGAGT:C	0	97461479	C	CCAAAGGTGCTCTATTTATTTGAGT
9	chr9:97464349:G:A	0	97464349	A	G
9	chr9:97464700:G:A	0	97464700	A	G
9	chr9:97464729:T:C	0	97464729	C	T
9	chr9:97465141:G:A	0	97465141	A	G
9	chr9:97465370:G:A	0	97465370	A	G
9	chr9:97466990:A:G	0	97466990	G	A
9	chr9:97467293:C:A	0	97467293	A	C
9	chr9:97468264:G:A	0	97468264	A	G
9	chr9:97468412:T:C	0	97468412	C	T
9	chr9:97469862:T:G	0	97469862	G	T
9	chr9:97470907:C:T	0	97470907	T	C
9	chr9:97471040:T:G	0	97471040	G	T
9	chr9:97471080:A:G	0	97471080	G	A
9	chr9:97471241:C:T	0	97471241	T	C
9	chr9:97472119:T:G	0	97472119	G	T
9	chr9:97472263:G:A	0	97472263	A	G
9	chr9:97472474:G:A	0	97472474	A	G
9	chr9:97474523:G:A	0	97474523	A	G
9	chr9:97475858:G:A	0	97475858	A	G
9	chr9:97477368:C:T	0	97477368	T	C
9	chr9:97481889:G:A	0	97481889	A	G
9	chr9:97482519:C:T	0	97482519	T	C
9	chr9:97487641:G:A	0	97487641	A	G
9	chr9:97487877:A:T	0	97487877	T	A
9	chr9:97490439:T:C	0	97490439	C	T
9	chr9:97493334:G:A	0	97493334	A	G
9	chr9:97493571:C:T	0	97493571	T	C
9	chr9:97497131:A:G	0	97497131	G	A
9	chr9:97497610:G:GT	0	97497610	GT	G
9	chr9:97497660:T:TA	0	97497660	TA	T
9	chr9:97498103:T:G	0	97498103	G	T
9	chr9:97500397:C:T	0	97500397	T	C
9	chr9:97502409:G:A	0	97502409	A	G
9	chr9:97504127:G:C	0	97504127	C	G
9	chr9:97504810:C:G	0	97504810	G	C
9	chr9:97505484:A:G	0	97505484	G	A
9	chr9:97505744:C:T	0	97505744	T	C
9	chr9:97506088:TC:T	0	97506088	T	TC
9	chr9:97507009:C:T	0	97507009	T	C
9	chr9:97508006:G:A	0	97508006	A	G
9	chr9:97508481:T:C	0	97508481	C	T
9	chr9:97508564:A:G	0	97508564	G	A
9	chr9:97508604:G:A	0	97508604	A	G
9	chr9:97509115:G:A	0	97509115	A	G
9	chr9:97510720:G:A	0	97510720	A	G
9	chr9:97511065:C:T	0	97511065	T	C
9	chr9:97511099:C:CAG	0	97511099	CAG	C
9	chr9:97511892:A:G	0	97511892	G	A
9	chr9:97512173:A:G	0	97512173	G	A
9	chr9:97512283:T:A	0	97512283	A	T
9	chr9:97512928:T:G	0	97512928	G	T
9	chr9:97513142:C:T	0	97513142	T	C
9	chr9:97514028:A:G	0	97514028	G	A
9	chr9:97514302:A:G	0	97514302	G	A
9	chr9:97514494:C:T	0	97514494	T	C
9	chr9:97514999:T:C	0	97514999	C	T
9	chr9:97516727:A:G	0	97516727	G	A
9	chr9:97517334:G:A	0	97517334	A	G
9	chr9:97517427:C:T	0	97517427	T	C
9	chr9:97517729:G:A	0	97517729	A	G
9	chr9:97519590:C:T	0	97519590	T	C
9	chr9:97520031:A:G	0	97520031	G	A
9	chr9:97521031:A:T	0	97521031	T	A
9	chr9:97521865:G:A	0	97521865	A	G
9	chr9:97522580:G:A	0	97522580	A	G
9	chr9:97523015:G:A	0	97523015	A	G
9	chr9:97523371:C:T	0	97523371	T	C
9	chr9:97524149:C:A	0	97524149	A	C
9	chr9:97524872:CA:C	0	97524872	C	CA
9	chr9:97525956:A:T	0	97525956	T	A
9	chr9:97526776:G:A	0	97526776	A	G
9	chr9:97528455:G:C	0	97528455	C	G
9	chr9:97528955:C:G	0	97528955	G	C
9	chr9:97530100:C:G	0	97530100	G	C
9	chr9:97532863:G:T	0	97532863	T	G
9	chr9:97533639:A:G	0	97533639	G	A
9	chr9:97533937:C:T	0	97533937	T	C
9	chr9:97534198:C:G	0	97534198	G	C
9	chr9:97534694:T:C	0	97534694	C	T
9	chr9:97535413:C:T	0	97535413	T	C
9	chr9:97536705:A:G	0	97536705	G	A
9	chr9:97537087:C:T	0	97537087	T	C
9	chr9:97537217:G:A	0	97537217	A	G
9	chr9:97537493:T:C	0	97537493	C	T
9	chr9:97538138:A:C	0	97538138	C	A
9	chr9:97538782:A:G	0	97538782	G	A
9	chr9:97538969:C:T	0	97538969	T	C
9	chr9:97539166:A:T	0	97539166	T	A
9	chr9:97541477:C:G	0	97541477	G	C
9	chr9:97541574:G:A	0	97541574	A	G
9	chr9:97542249:A:G	0	97542249	G	A
9	chr9:97542579:A:G	0	97542579	G	A
9	chr9:97542785:A:G	0	97542785	G	A
9	chr9:97542800:A:G	0	97542800	G	A
9	chr9:97543416:A:G	0	97543416	G	A
9	chr9:97543922:G:C	0	97543922	C	G
9	chr9:97543985:G:T	0	97543985	T	G
9	chr9:97544460:C:T	0	97544460	T	C
9	chr9:97544467:T:C	0	97544467	C	T
9	chr9:97544522:A:G	0	97544522	G	A
9	chr9:97545120:T:C	0	97545120	C	T
9	chr9:97545211:G:A	0	97545211	A	G
9	chr9:97545246:T:A	0	97545246	A	T
9	chr9:97545507:C:T	0	97545507	T	C
9	chr9:97545734:T:C	0	97545734	C	T
9	chr9:97545949:A:G	0	97545949	G	A
9	chr9:97546776:A:G	0	97546776	G	A
9	chr9:97546839:A:G	0	97546839	G	A
9	chr9:97546923:C:T	0	97546923	T	C
9	chr9:97548252:A:G	0	97548252	G	A
9	chr9:97548384:C:T	0	97548384	T	C
9	chr9:97550002:T:C	0	97550002	C	T
9	chr9:97551170:C:T	0	97551170	T	C
9	chr9:97551279:C:T	0	97551279	T	C
9	chr9:97551366:G:A	0	97551366	A	G
9	chr9:97551443:C:T	0	97551443	T	C
9	chr9:97551621:A:G	0	97551621	G	A
9	chr9:97552331:ACTAGC:A	0	97552331	A	ACTAGC
9	chr9:97552458:T:C	0	97552458	C	T
9	chr9:97553948:C:T	0	97553948	T	C
9	chr9:97554311:G:C	0	97554311	C	G
9	chr9:97555291:G:C	0	97555291	C	G
9	chr9:97555993:G:A	0	97555993	A	G
9	chr9:97556176:A:G	0	97556176	G	A
9	chr9:97556269:C:A	0	97556269	A	C
9	chr9:97556457:G:A	0	97556457	A	G
9	chr9:97556501:A:T	0	97556501	T	A
9	chr9:97556682:A:G	0	97556682	G	A
9	chr9:97556998:C:T	0	97556998	T	C
9	chr9:97557575:G:A	0	97557575	A	G
9	chr9:97557612:C:T	0	97557612	T	C
9	chr9:97558634:G:T	0	97558634	T	G
9	chr9:97558989:C:T	0	97558989	T	C
9	chr9:97559596:C:T	0	97559596	T	C
9	chr9:97559687:T:C	0	97559687	C	T
9	chr9:97560152:C:T	0	97560152	T	C
9	chr9:97560353:G:A	0	97560353	A	G
9	chr9:97560418:A:T	0	97560418	T	A
9	chr9:97560494:C:T	0	97560494	T	C
9	chr9:97560609:T:C	0	97560609	C	T
9	chr9:97561804:C:T	0	97561804	T	C
9	chr9:97562199:A:T	0	97562199	T	A
9	chr9:97562278:T:C	0	97562278	C	T
9	chr9:97562372:G:A	0	97562372	A	G
9	chr9:97562611:T:A	0	97562611	A	T
9	chr9:97564543:G:A	0	97564543	A	G
9	chr9:97564944:G:A	0	97564944	A	G
9	chr9:97564950:C:T	0	97564950	T	C
9	chr9:97565316:C:T	0	97565316	T	C
9	chr9:97565322:A:G	0	97565322	G	A
9	chr9:97566315:C:T	0	97566315	T	C
9	chr9:97566588:T:C	0	97566588	C	T
9	chr9:97566739:G:A	0	97566739	A	G
9	chr9:97566844:TATTGAG:T	0	97566844	T	TATTGAG
9	chr9:97567100:A:T	0	97567100	T	A
9	chr9:97567437:C:T	0	97567437	T	C
9	chr9:97567464:C:T	0	97567464	T	C
9	chr9:97567722:G:A	0	97567722	A	G
9	chr9:97567818:G:A	0	97567818	A	G
9	chr9:97567837:T:A	0	97567837	A	T
9	chr9:97567858:G:A	0	97567858	A	G
9	chr9:97569456:C:T	0	97569456	T	C
9	chr9:97569488:G:A	0	97569488	A	G
9	chr9:97569641:A:G	0	97569641	G	A
9	chr9:97569795:AAAGAT:A	0	97569795	A	AAAGAT
9	chr9:97570722:C:T	0	97570722	T	C
9	chr9:97571356:C:A	0	97571356	A	C
9	chr9:97571490:T:C	0	97571490	C	T
9	chr9:97571877:C:T	0	97571877	T	C
9	chr9:97572304:G:A	0	97572304	A	G
9	chr9:97575272:G:A	0	97575272	A	G
9	chr9:97575671:T:C	0	97575671	C	T
9	chr9:97576150:G:A	0	97576150	A	G
9	chr9:97576890:C:T	0	97576890	T	C
9	chr9:97577831:G:T	0	97577831	T	G
9	chr9:97577957:C:T	0	97577957	T	C
9	chr9:97578203:G:A	0	97578203	A	G
9	chr9:97578756:T:C	0	97578756	C	T
9	chr9:97578927:C:T	0	97578927	T	C
9	chr9:97579578:G:T	0	97579578	T	G
9	chr9:97580153:C:T	0	97580153	T	C
9	chr9:97580727:G:C	0	97580727	C	G
9	chr9:97581105:T:C	0	97581105	C	T
9	chr9:97582543:A:G	0	97582543	G	A
9	chr9:97583548:A:G	0	97583548	G	A
9	chr9:97584664:G:T	0	97584664	T	G
9	chr9:97585065:T:G	0	97585065	G	T
9	chr9:97586524:G:A	0	97586524	A	G
9	chr9:97588091:T:C	0	97588091	C	T
9	chr9:97589575:G:A	0	97589575	A	G
9	chr9:97590003:T:C	0	97590003	C	T
9	chr9:97590492:C:T	0	97590492	T	C
9	chr9:97590889:A:G	0	97590889	G	A
9	chr9:97591519:G:T	0	97591519	T	G
9	chr9:97591989:AATT:A	0	97591989	A	AATT
9	chr9:97592016:A:T	0	97592016	T	A
9	chr9:97592093:T:G	0	97592093	G	T
9	chr9:97594036:G:A	0	97594036	A	G
9	chr9:97594377:A:G	0	97594377	G	A
9	chr9:97594459:C:T	0	97594459	T	C
9	chr9:97594557:G:C	0	97594557	C	G
9	chr9:97594860:CT:C	0	97594860	C	CT
9	chr9:97594974:A:G	0	97594974	G	A
9	chr9:97595376:C:T	0	97595376	T	C
9	chr9:97595577:C:T	0	97595577	T	C
9	chr9:97596791:C:T	0	97596791	T	C
9	chr9:97599196:ACT:A	0	97599196	A	ACT
9	chr9:97599582:C:T	0	97599582	T	C
9	chr9:97604671:A:G	0	97604671	G	A
9	chr9:97605024:T:C	0	97605024	C	T
9	chr9:97607645:A:G	0	97607645	G	A
9	chr9:97613326:A:G	0	97613326	G	A
9	chr9:97614265:G:A	0	97614265	A	G
9	chr9:97614573:T:A	0	97614573	A	T
9	chr9:97614574:G:A	0	97614574	A	G
9	chr9:97614580:GA:G	0	97614580	G	GA
9	chr9:97614584:A:C	0	97614584	C	A
9	chr9:97614848:A:C	0	97614848	C	A
9	chr9:97618752:C:T	0	97618752	T	C
9	chr9:97619316:C:T	0	97619316	T	C
9	chr9:97620148:C:G	0	97620148	G	C
9	chr9:97621362:CAT:C	0	97621362	C	CAT
9	chr9:97621985:A:C	0	97621985	C	A
9	chr9:97623904:T:A	0	97623904	A	T
9	chr9:97624164:G:C	0	97624164	C	G
9	chr9:97625837:G:T	0	97625837	T	G
9	chr9:97625915:C:T	0	97625915	T	C
9	chr9:97628345:A:G	0	97628345	G	A
9	chr9:97630505:AC:A	0	97630505	A	AC
9	chr9:97630507:AAAT:A	0	97630507	A	AAAT
9	chr9:97632514:C:CT	0	97632514	CT	C
9	chr9:97635972:T:C	0	97635972	C	T
9	chr9:97636850:G:A	0	97636850	A	G
9	chr9:97637852:G:A	0	97637852	A	G
9	chr9:97646068:C:T	0	97646068	T	C
9	chr9:97650093:C:T	0	97650093	T	C
9	chr9:97653558:G:A	0	97653558	A	G
9	chr9:97654317:G:A	0	97654317	A	G
9	chr9:97657239:T:G	0	97657239	G	T
9	chr9:97657860:G:A	0	97657860	A	G
9	chr9:97659745:G:A	0	97659745	A	G
9	chr9:97666695:A:G	0	97666695	G	A
9	chr9:97668640:T:C	0	97668640	C	T
9	chr9:97670226:G:A	0	97670226	A	G
9	chr9:97670951:G:A	0	97670951	A	G
9	chr9:97672276:GTGT:G	0	97672276	G	GTGT
9	chr9:97674029:G:A	0	97674029	A	G
9	chr9:97674039:T:A	0	97674039	A	T
9	chr9:97674046:AG:A	0	97674046	A	AG
9	chr9:97674776:G:A	0	97674776	A	G
9	chr9:97676062:T:C	0	97676062	C	T
9	chr9:97678128:T:C	0	97678128	C	T
9	chr9:97679211:G:T	0	97679211	T	G
9	chr9:97680387:G:T	0	97680387	T	G
9	chr9:97680524:T:C	0	97680524	C	T
9	chr9:97682669:C:G	0	97682669	G	C
9	chr9:97683955:G:A	0	97683955	A	G
9	chr9:97685514:T:A	0	97685514	A	T
9	chr9:97690598:G:T	0	97690598	T	G
9	chr9:97690788:G:A	0	97690788	A	G
9	chr9:97690818:C:T	0	97690818	T	C
9	chr9:97691581:A:G	0	97691581	G	A
9	chr9:97693081:AT:A	0	97693081	A	AT
9	chr9:97695827:C:A	0	97695827	A	C
9	chr9:97697027:C:G	0	97697027	G	C
9	chr9:97700040:C:A	0	97700040	A	C
9	chr9:97700598:G:A	0	97700598	A	G
9	chr9:97700821:A:C	0	97700821	C	A
9	chr9:97703762:T:G	0	97703762	G	T
9	chr9:97704354:G:A	0	97704354	A	G
9	chr9:97704609:C:T	0	97704609	T	C
9	chr9:97705312:T:C	0	97705312	C	T
9	chr9:97705362:G:A	0	97705362	A	G
9	chr9:97705936:G:T	0	97705936	T	G
9	chr9:97708053:A:C	0	97708053	C	A
9	chr9:97708870:A:G	0	97708870	G	A
9	chr9:97708993:G:A	0	97708993	A	G
9	chr9:97709145:A:G	0	97709145	G	A
9	chr9:97709353:G:A	0	97709353	A	G
9	chr9:97709760:C:G	0	97709760	G	C
9	chr9:97710547:A:G	0	97710547	G	A
9	chr9:97711780:G:A	0	97711780	A	G
9	chr9:97712607:G:C	0	97712607	C	G
9	chr9:97712782:G:A	0	97712782	A	G
9	chr9:97712998:C:T	0	97712998	T	C
9	chr9:97714070:T:C	0	97714070	C	T
9	chr9:97714296:T:C	0	97714296	C	T
9	chr9:97714297:T:G	0	97714297	G	T
9	chr9:97716232:T:C	0	97716232	C	T
9	chr9:97716524:CA:C	0	97716524	C	CA
9	chr9:97717474:T:C	0	97717474	C	T
9	chr9:97717501:A:G	0	97717501	G	A
9	chr9:97718651:G:A	0	97718651	A	G
9	chr9:97718671:G:A	0	97718671	A	G
9	chr9:97719923:A:G	0	97719923	G	A
9	chr9:97720013:A:T	0	97720013	T	A
9	chr9:97720039:C:T	0	97720039	T	C
9	chr9:97720047:T:C	0	97720047	C	T
9	chr9:97720143:A:C	0	97720143	C	A
9	chr9:97720221:G:A	0	97720221	A	G
9	chr9:97720279:T:C	0	97720279	C	T
9	chr9:97720387:T:C	0	97720387	C	T
9	chr9:97720694:C:A	0	97720694	A	C
9	chr9:97720856:C:T	0	97720856	T	C
9	chr9:97721634:A:G	0	97721634	G	A
9	chr9:97722342:C:T	0	97722342	T	C
9	chr9:97723125:A:G	0	97723125	G	A
9	chr9:97723180:A:G	0	97723180	G	A
9	chr9:97723402:T:C	0	97723402	C	T
9	chr9:97723526:C:T	0	97723526	T	C
9	chr9:97723729:A:G	0	97723729	G	A
9	chr9:97724257:G:T	0	97724257	T	G
9	chr9:97724268:C:T	0	97724268	T	C
9	chr9:97724335:T:C	0	97724335	C	T
9	chr9:97724409:G:A	0	97724409	A	G
9	chr9:97724611:C:T	0	97724611	T	C
9	chr9:97725009:T:C	0	97725009	C	T
9	chr9:97725108:C:T	0	97725108	T	C
9	chr9:97725668:T:C	0	97725668	C	T
9	chr9:97726150:A:G	0	97726150	G	A
9	chr9:97727246:C:T	0	97727246	T	C
9	chr9:97728024:T:A	0	97728024	A	T
9	chr9:97728090:A:G	0	97728090	G	A
9	chr9:97728459:C:A	0	97728459	A	C
9	chr9:97728476:A:G	0	97728476	G	A
9	chr9:97728938:A:C	0	97728938	C	A
9	chr9:97729058:C:T	0	97729058	T	C
9	chr9:97729688:C:T	0	97729688	T	C
9	chr9:97729796:A:G	0	97729796	G	A
9	chr9:97729905:A:T	0	97729905	T	A
9	chr9:97730078:G:A	0	97730078	A	G
9	chr9:97730261:T:C	0	97730261	C	T
9	chr9:97731090:T:C	0	97731090	C	T
9	chr9:97731168:A:G	0	97731168	G	A
9	chr9:97731501:G:T	0	97731501	T	G
9	chr9:97733031:C:T	0	97733031	T	C
9	chr9:97733044:C:T	0	97733044	T	C
9	chr9:97733597:C:T	0	97733597	T	C
9	chr9:97733878:G:A	0	97733878	A	G
9	chr9:97734055:G:A	0	97734055	A	G
9	chr9:97734192:G:C	0	97734192	C	G
9	chr9:97734301:G:A	0	97734301	A	G
9	chr9:97734375:G:A	0	97734375	A	G
9	chr9:97734383:C:T	0	97734383	T	C
9	chr9:97734640:G:A	0	97734640	A	G
9	chr9:97734695:C:T	0	97734695	T	C
9	chr9:97735375:A:G	0	97735375	G	A
9	chr9:97735468:C:A	0	97735468	A	C
9	chr9:97736210:C:T	0	97736210	T	C
9	chr9:97736461:C:A	0	97736461	A	C
9	chr9:97736664:A:G	0	97736664	G	A
9	chr9:97736665:G:T	0	97736665	T	G
9	chr9:97736684:C:T	0	97736684	T	C
9	chr9:97736924:G:A	0	97736924	A	G
9	chr9:97737015:T:C	0	97737015	C	T
9	chr9:97737118:G:GTTA	0	97737118	GTTA	G
9	chr9:97737120:TGG:T	0	97737120	T	TGG
9	chr9:97737126:T:C	0	97737126	C	T
9	chr9:97737285:T:C	0	97737285	C	T
9	chr9:97737688:C:T	0	97737688	T	C
9	chr9:97737700:A:AG	0	97737700	AG	A
9	chr9:97737704:A:C	0	97737704	C	A
9	chr9:97737996:A:G	0	97737996	G	A
9	chr9:97738853:A:C	0	97738853	C	A
9	chr9:97741536:A:C	0	97741536	C	A
9	chr9:97742267:C:T	0	97742267	T	C
9	chr9:97742910:T:G	0	97742910	G	T
9	chr9:97743264:G:C	0	97743264	C	G
9	chr9:97743548:C:A	0	97743548	A	C
9	chr9:97743570:A:ATG	0	97743570	ATG	A
9	chr9:97743579:A:C	0	97743579	C	A
9	chr9:97743926:C:T	0	97743926	T	C
9	chr9:97743970:C:G	0	97743970	G	C
9	chr9:97744132:C:A	0	97744132	A	C
9	chr9:97744655:C:T	0	97744655	T	C
9	chr9:97744877:T:G	0	97744877	G	T
9	chr9:97745435:G:A	0	97745435	A	G
9	chr9:97746242:G:A	0	97746242	A	G
9	chr9:97747518:C:T	0	97747518	T	C
9	chr9:97747786:C:T	0	97747786	T	C
9	chr9:97749049:C:T	0	97749049	T	C
9	chr9:97749257:A:G	0	97749257	G	A
9	chr9:97750386:C:T	0	97750386	T	C
9	chr9:97750565:C:T	0	97750565	T	C
9	chr9:97750680:G:A	0	97750680	A	G
9	chr9:97751973:T:C	0	97751973	C	T
9	chr9:97752637:G:A	0	97752637	A	G
9	chr9:97753591:G:A	0	97753591	A	G
9	chr9:97754600:A:G	0	97754600	G	A
9	chr9:97754614:T:C	0	97754614	C	T
9	chr9:97754942:G:A	0	97754942	A	G
9	chr9:97756087:C:T	0	97756087	T	C
9	chr9:97756315:A:T	0	97756315	T	A
9	chr9:97757731:C:T	0	97757731	T	C
9	chr9:97758011:C:A	0	97758011	A	C
9	chr9:97758514:A:G	0	97758514	G	A
9	chr9:97759303:G:A	0	97759303	A	G
9	chr9:97759502:G:A	0	97759502	A	G
9	chr9:97759658:A:C	0	97759658	C	A
9	chr9:97760388:C:T	0	97760388	T	C
9	chr9:97760975:C:A	0	97760975	A	C
9	chr9:97761533:G:GAC	0	97761533	GAC	G
9	chr9:97762039:T:C	0	97762039	C	T
9	chr9:97763020:G:C	0	97763020	C	G
9	chr9:97764087:TCA:T	0	97764087	T	TCA
9	chr9:97764875:A:G	0	97764875	G	A
9	chr9:97765269:T:C	0	97765269	C	T
9	chr9:97766038:G:A	0	97766038	A	G
9	chr9:97767419:T:A	0	97767419	A	T
9	chr9:97768007:C:T	0	97768007	T	C
9	chr9:97768617:A:G	0	97768617	G	A
9	chr9:97769734:T:C	0	97769734	C	T
9	chr9:97769983:G:A	0	97769983	A	G
9	chr9:97770683:G:T	0	97770683	T	G
9	chr9:97771035:ACT:A	0	97771035	A	ACT
9	chr9:97771396:T:C	0	97771396	C	T
9	chr9:97771865:A:G	0	97771865	G	A
9	chr9:97772541:A:T	0	97772541	T	A
9	chr9:97772722:T:C	0	97772722	C	T
9	chr9:97772921:C:G	0	97772921	G	C
9	chr9:97772985:C:T	0	97772985	T	C
9	chr9:97773035:C:T	0	97773035	T	C
9	chr9:97774323:TGAAAAGTA:T	0	97774323	T	TGAAAAGTA
9	chr9:97775173:T:C	0	97775173	C	T
9	chr9:97775295:G:A	0	97775295	A	G
9	chr9:97775481:C:T	0	97775481	T	C
9	chr9:97776188:A:G	0	97776188	G	A
9	chr9:97776435:T:G	0	97776435	G	T
9	chr9:97776641:A:G	0	97776641	G	A
9	chr9:97777548:T:C	0	97777548	C	T
9	chr9:97778259:C:T	0	97778259	T	C
9	chr9:97779191:T:C	0	97779191	C	T
9	chr9:97779894:A:G	0	97779894	G	A
9	chr9:97781598:G:A	0	97781598	A	G
9	chr9:97782586:C:T	0	97782586	T	C
9	chr9:97784109:G:A	0	97784109	A	G
9	chr9:97784204:TAA:T	0	97784204	T	TAA
9	chr9:97784318:C:T	0	97784318	T	C
9	chr9:97785345:G:C	0	97785345	C	G
9	chr9:97786337:A:G	0	97786337	G	A
9	chr9:97786652:C:T	0	97786652	T	C
9	chr9:97786731:A:G	0	97786731	G	A
9	chr9:97787945:T:C	0	97787945	C	T
9	chr9:97787971:G:A	0	97787971	A	G
9	chr9:97788093:T:A	0	97788093	A	T
9	chr9:97788173:A:C	0	97788173	C	A
9	chr9:97789486:G:A	0	97789486	A	G
9	chr9:97789626:C:A	0	97789626	A	C
9	chr9:97790277:C:T	0	97790277	T	C
9	chr9:97790702:G:A	0	97790702	A	G
9	chr9:97792625:C:G	0	97792625	G	C
9	chr9:97793081:G:A	0	97793081	A	G
9	chr9:97793202:T:C	0	97793202	C	T
9	chr9:97793827:A:G	0	97793827	G	A
9	chr9:97794690:A:G	0	97794690	G	A
9	chr9:97796498:C:T	0	97796498	T	C
9	chr9:97797078:G:C	0	97797078	C	G
9	chr9:97797931:C:T	0	97797931	T	C
9	chr9:97798086:T:C	0	97798086	C	T
9	chr9:97798154:A:G	0	97798154	G	A
9	chr9:97798865:A:G	0	97798865	G	A
9	chr9:97800701:G:A	0	97800701	A	G
9	chr9:97801546:G:A	0	97801546	A	G
9	chr9:97803531:G:A	0	97803531	A	G
9	chr9:97806192:CAT:C	0	97806192	C	CAT
9	chr9:97806498:C:T	0	97806498	T	C
9	chr9:97807173:C:G	0	97807173	G	C
9	chr9:97807263:G:T	0	97807263	T	G
9	chr9:97808830:G:A	0	97808830	A	G
9	chr9:97809160:T:C	0	97809160	C	T
9	chr9:97809706:T:C	0	97809706	C	T
9	chr9:97810882:G:A	0	97810882	A	G
9	chr9:97811643:T:C	0	97811643	C	T
9	chr9:97811838:T:C	0	97811838	C	T
9	chr9:97813070:A:G	0	97813070	G	A
9	chr9:97813606:G:A	0	97813606	A	G
9	chr9:97815269:T:G	0	97815269	G	T
9	chr9:97815440:TTTC:T	0	97815440	T	TTTC
9	chr9:97816216:A:G	0	97816216	G	A
9	chr9:97816937:A:G	0	97816937	G	A
9	chr9:97817473:C:T	0	97817473	T	C
9	chr9:97818355:G:A	0	97818355	A	G
9	chr9:97818553:C:A	0	97818553	A	C
9	chr9:97818915:T:A	0	97818915	A	T
9	chr9:97819145:T:C	0	97819145	C	T
9	chr9:97819742:A:G	0	97819742	G	A
9	chr9:97820913:C:T	0	97820913	T	C
9	chr9:97822429:C:T	0	97822429	T	C
9	chr9:97823224:G:A	0	97823224	A	G
9	chr9:97823536:A:G	0	97823536	G	A
9	chr9:97823765:C:A	0	97823765	A	C
9	chr9:97825427:C:G	0	97825427	G	C
9	chr9:97826083:C:A	0	97826083	A	C
9	chr9:97827426:A:G	0	97827426	G	A
9	chr9:97829181:C:T	0	97829181	T	C
9	chr9:97829328:G:A	0	97829328	A	G
9	chr9:97829423:A:T	0	97829423	T	A
9	chr9:97829748:C:T	0	97829748	T	C
9	chr9:97831380:G:C	0	97831380	C	G
9	chr9:97831749:C:T	0	97831749	T	C
9	chr9:97832956:A:G	0	97832956	G	A
9	chr9:97833100:A:T	0	97833100	T	A
9	chr9:97833736:A:G	0	97833736	G	A
9	chr9:97833868:G:C	0	97833868	C	G
9	chr9:97833883:T:C	0	97833883	C	T
9	chr9:97834046:C:T	0	97834046	T	C
9	chr9:97834157:C:T	0	97834157	T	C
9	chr9:97835250:A:C	0	97835250	C	A
9	chr9:97835979:G:T	0	97835979	T	G
9	chr9:97836286:C:A	0	97836286	A	C
9	chr9:97837211:C:T	0	97837211	T	C
9	chr9:97837687:T:G	0	97837687	G	T
9	chr9:97837959:T:C	0	97837959	C	T
9	chr9:97838353:A:C	0	97838353	C	A
9	chr9:97838420:G:A	0	97838420	A	G
9	chr9:97838430:A:G	0	97838430	G	A
9	chr9:97839489:T:C	0	97839489	C	T
9	chr9:97840331:C:A	0	97840331	A	C
9	chr9:97841653:G:A	0	97841653	A	G
9	chr9:97841931:A:G	0	97841931	G	A
9	chr9:97842149:A:T	0	97842149	T	A
9	chr9:97842747:T:C	0	97842747	C	T
9	chr9:97843151:T:C	0	97843151	C	T
9	chr9:97843906:T:C	0	97843906	C	T
9	chr9:97844362:T:A	0	97844362	A	T
9	chr9:97844419:A:G	0	97844419	G	A
9	chr9:97845215:A:G	0	97845215	G	A
9	chr9:97845555:T:C	0	97845555	C	T
9	chr9:97845777:C:G	0	97845777	G	C
9	chr9:97846400:G:A	0	97846400	A	G
9	chr9:97846463:A:G	0	97846463	G	A
9	chr9:97846948:C:T	0	97846948	T	C
9	chr9:97848066:C:G	0	97848066	G	C
9	chr9:97848370:C:A	0	97848370	A	C
9	chr9:97848477:C:A	0	97848477	A	C
9	chr9:97848919:T:C	0	97848919	C	T
9	chr9:97848951:T:C	0	97848951	C	T
9	chr9:97849086:C:G	0	97849086	G	C
9	chr9:97849903:C:T	0	97849903	T	C
9	chr9:97849988:A:T	0	97849988	T	A
9	chr9:97850492:T:C	0	97850492	C	T
9	chr9:97850525:A:G	0	97850525	G	A
9	chr9:97851086:G:C	0	97851086	C	G
9	chr9:97851407:G:A	0	97851407	A	G
9	chr9:97851554:T:C	0	97851554	C	T
9	chr9:97851603:T:C	0	97851603	C	T
9	chr9:97851674:G:A	0	97851674	A	G
9	chr9:97852049:C:G	0	97852049	G	C
9	chr9:97852319:G:A	0	97852319	A	G
9	chr9:97852369:G:T	0	97852369	T	G
9	chr9:97852718:A:G	0	97852718	G	A
9	chr9:97852835:C:T	0	97852835	T	C
9	chr9:97853077:C:T	0	97853077	T	C
9	chr9:97853271:A:G	0	97853271	G	A
9	chr9:97853632:A:G	0	97853632	G	A
9	chr9:97853759:T:C	0	97853759	C	T
9	chr9:97853784:G:C	0	97853784	C	G
9	chr9:97854301:T:C	0	97854301	C	T
9	chr9:97854739:C:T	0	97854739	T	C
9	chr9:97855093:T:C	0	97855093	C	T
9	chr9:97855151:A:C	0	97855151	C	A
9	chr9:97855197:G:T	0	97855197	T	G
9	chr9:97855301:T:C	0	97855301	C	T
9	chr9:97856296:C:T	0	97856296	T	C
9	chr9:97856378:G:A	0	97856378	A	G
9	chr9:97856808:TCTC:T	0	97856808	T	TCTC
9	chr9:97858044:C:T	0	97858044	T	C
9	chr9:97858130:T:C	0	97858130	C	T
9	chr9:97859104:T:C	0	97859104	C	T
9	chr9:97859644:T:C	0	97859644	C	T
9	chr9:97859907:A:G	0	97859907	G	A
9	chr9:97860601:A:G	0	97860601	G	A
9	chr9:97861095:G:A	0	97861095	A	G
9	chr9:97861977:G:C	0	97861977	C	G
9	chr9:97862340:C:T	0	97862340	T	C
9	chr9:97862466:C:T	0	97862466	T	C
9	chr9:97862488:T:C	0	97862488	C	T
9	chr9:97862699:G:A	0	97862699	A	G
9	chr9:97862911:T:C	0	97862911	C	T
9	chr9:97864602:A:G	0	97864602	G	A
9	chr9:97865280:C:T	0	97865280	T	C
9	chr9:97865480:A:G	0	97865480	G	A
9	chr9:97865986:G:A	0	97865986	A	G
9	chr9:97866360:G:A	0	97866360	A	G
9	chr9:97868667:G:T	0	97868667	T	G
9	chr9:97869016:T:A	0	97869016	A	T
9	chr9:97869517:CCAAA:C	0	97869517	C	CCAAA
9	chr9:97869704:C:T	0	97869704	T	C
9	chr9:97870324:G:A	0	97870324	A	G
9	chr9:97871104:T:C	0	97871104	C	T
9	chr9:97872297:A:T	0	97872297	T	A
9	chr9:97872469:C:A	0	97872469	A	C
9	chr9:97873498:A:G	0	97873498	G	A
9	chr9:97875057:C:T	0	97875057	T	C
9	chr9:97875399:A:G	0	97875399	G	A
9	chr9:97875577:A:G	0	97875577	G	A
9	chr9:97876138:A:G	0	97876138	G	A
9	chr9:97876236:G:A	0	97876236	A	G
9	chr9:97876783:G:A	0	97876783	A	G
9	chr9:97876993:A:C	0	97876993	C	A
9	chr9:97878323:A:C	0	97878323	C	A
9	chr9:97878835:A:G	0	97878835	G	A
9	chr9:97883446:A:G	0	97883446	G	A
9	chr9:97885263:A:G	0	97885263	G	A
9	chr9:97885452:C:T	0	97885452	T	C
9	chr9:97886005:C:T	0	97886005	T	C
9	chr9:97886349:T:C	0	97886349	C	T
9	chr9:97886498:T:C	0	97886498	C	T
9	chr9:97887251:T:C	0	97887251	C	T
9	chr9:97887547:A:G	0	97887547	G	A
9	chr9:97887814:G:A	0	97887814	A	G
9	chr9:97887977:A:T	0	97887977	T	A
9	chr9:97890154:T:C	0	97890154	C	T
9	chr9:97890300:G:A	0	97890300	A	G
9	chr9:97890473:A:G	0	97890473	G	A
9	chr9:97890846:G:A	0	97890846	A	G
9	chr9:97891811:C:A	0	97891811	A	C
9	chr9:97893497:G:C	0	97893497	C	G
9	chr9:97894403:G:A	0	97894403	A	G
9	chr9:97894837:T:G	0	97894837	G	T
9	chr9:97895092:C:T	0	97895092	T	C
9	chr9:97895438:A:T	0	97895438	T	A
9	chr9:97896656:A:G	0	97896656	G	A
9	chr9:97897863:A:T	0	97897863	T	A
9	chr9:97898464:T:C	0	97898464	C	T
9	chr9:97898542:T:C	0	97898542	C	T
9	chr9:97898614:C:T	0	97898614	T	C
9	chr9:97898818:C:T	0	97898818	T	C
9	chr9:97898909:G:A	0	97898909	A	G
9	chr9:97899085:G:A	0	97899085	A	G
9	chr9:97899690:A:G	0	97899690	G	A
9	chr9:97899768:G:A	0	97899768	A	G
9	chr9:97900097:T:C	0	97900097	C	T
9	chr9:97900389:T:C	0	97900389	C	T
9	chr9:97901253:G:GTTTCC	0	97901253	GTTTCC	G
9	chr9:97901418:C:A	0	97901418	A	C
9	chr9:97902100:A:G	0	97902100	G	A
9	chr9:97902192:A:G	0	97902192	G	A
9	chr9:97903111:A:T	0	97903111	T	A
9	chr9:97903342:T:C	0	97903342	C	T
9	chr9:97903387:G:T	0	97903387	T	G
9	chr9:97903416:A:G	0	97903416	G	A
9	chr9:97904649:C:T	0	97904649	T	C
9	chr9:97905317:C:T	0	97905317	T	C
9	chr9:97905589:A:AT	0	97905589	AT	A
9	chr9:97906009:A:C	0	97906009	C	A
9	chr9:97906791:G:A	0	97906791	A	G
9	chr9:97907454:C:A	0	97907454	A	C
9	chr9:97907990:T:C	0	97907990	C	T
9	chr9:97908520:C:T	0	97908520	T	C
9	chr9:97908979:G:T	0	97908979	T	G
9	chr9:97909111:A:C	0	97909111	C	A
9	chr9:97909218:C:T	0	97909218	T	C
9	chr9:97909495:G:C	0	97909495	C	G
9	chr9:97909542:A:G	0	97909542	G	A
9	chr9:97910056:C:T	0	97910056	T	C
9	chr9:97912283:T:C	0	97912283	C	T
9	chr9:97913534:A:G	0	97913534	G	A
9	chr9:97913662:C:T	0	97913662	T	C
9	chr9:97913694:C:A	0	97913694	A	C
9	chr9:97914406:G:A	0	97914406	A	G
9	chr9:97914649:T:A	0	97914649	A	T
9	chr9:97914818:G:C	0	97914818	C	G
9	chr9:97914884:T:C	0	97914884	C	T
9	chr9:97915474:G:C	0	97915474	C	G
9	chr9:97915601:T:C	0	97915601	C	T
9	chr9:97917554:T:G	0	97917554	G	T
9	chr9:97917672:A:G	0	97917672	G	A
9	chr9:97921022:T:C	0	97921022	C	T
9	chr9:97921445:A:C	0	97921445	C	A
9	chr9:97921471:C:T	0	97921471	T	C
9	chr9:97922105:T:C	0	97922105	C	T
9	chr9:97922252:A:G	0	97922252	G	A
9	chr9:97922437:A:C	0	97922437	C	A
9	chr9:97922475:A:G	0	97922475	G	A
9	chr9:97924533:T:G	0	97924533	G	T
9	chr9:97925127:T:C	0	97925127	C	T
9	chr9:97925641:C:G	0	97925641	G	C
9	chr9:97925785:A:T	0	97925785	T	A
9	chr9:97926229:C:T	0	97926229	T	C
9	chr9:97926295:C:T	0	97926295	T	C
9	chr9:97928273:A:G	0	97928273	G	A
9	chr9:97928886:G:A	0	97928886	A	G
9	chr9:97929115:C:T	0	97929115	T	C
9	chr9:97929618:T:TG	0	97929618	TG	T
9	chr9:97929955:T:TA	0	97929955	TA	T
9	chr9:97933494:T:C	0	97933494	C	T
9	chr9:97933619:G:A	0	97933619	A	G
9	chr9:97933921:T:C	0	97933921	C	T
9	chr9:97935005:A:G	0	97935005	G	A
9	chr9:97935366:T:A	0	97935366	A	T
9	chr9:97935865:A:G	0	97935865	G	A
9	chr9:97936956:C:A	0	97936956	A	C
9	chr9:97936960:T:C	0	97936960	C	T
9	chr9:97937548:A:C	0	97937548	C	A
9	chr9:97937698:TA:T	0	97937698	T	TA
9	chr9:97937875:T:C	0	97937875	C	T
9	chr9:97938372:C:T	0	97938372	T	C
9	chr9:97938550:G:A	0	97938550	A	G
9	chr9:97938719:A:G	0	97938719	G	A
9	chr9:97939164:A:G	0	97939164	G	A
9	chr9:97941087:T:G	0	97941087	G	T
9	chr9:97941346:T:C	0	97941346	C	T
9	chr9:97941956:C:T	0	97941956	T	C
9	chr9:97942928:C:T	0	97942928	T	C
9	chr9:97944973:T:G	0	97944973	G	T
9	chr9:97945710:A:G	0	97945710	G	A
9	chr9:97947167:CT:C	0	97947167	C	CT
9	chr9:97949727:C:T	0	97949727	T	C
9	chr9:97949868:G:A	0	97949868	A	G
9	chr9:97950425:G:C	0	97950425	C	G
9	chr9:97950925:G:A	0	97950925	A	G
9	chr9:97951319:T:C	0	97951319	C	T
9	chr9:97953107:G:A	0	97953107	A	G
9	chr9:97953179:G:A	0	97953179	A	G
9	chr9:97955507:G:A	0	97955507	A	G
9	chr9:97955963:A:C	0	97955963	C	A
9	chr9:97956493:C:T	0	97956493	T	C
9	chr9:97957285:T:C	0	97957285	C	T
9	chr9:97957635:T:A	0	97957635	A	T
9	chr9:97957983:G:C	0	97957983	C	G
9	chr9:97958017:G:C	0	97958017	C	G
9	chr9:97958736:G:A	0	97958736	A	G
9	chr9:97959273:C:T	0	97959273	T	C
9	chr9:97959589:G:A	0	97959589	A	G
9	chr9:97960798:G:A	0	97960798	A	G
9	chr9:97962509:T:C	0	97962509	C	T
9	chr9:97964292:G:A	0	97964292	A	G
9	chr9:97965424:G:A	0	97965424	A	G
9	chr9:97968568:C:T	0	97968568	T	C
9	chr9:97969996:C:CT	0	97969996	CT	C
9	chr9:97970520:A:G	0	97970520	G	A
9	chr9:97974790:T:C	0	97974790	C	T
9	chr9:97975473:A:G	0	97975473	G	A
9	chr9:97975579:A:G	0	97975579	G	A
9	chr9:97975984:T:C	0	97975984	C	T
9	chr9:97977551:T:C	0	97977551	C	T
9	chr9:97978640:A:C	0	97978640	C	A
9	chr9:97979608:C:A	0	97979608	A	C
9	chr9:97979943:C:T	0	97979943	T	C
9	chr9:97979971:C:T	0	97979971	T	C
9	chr9:97980594:TA:T	0	97980594	T	TA
9	chr9:97980623:G:A	0	97980623	A	G
9	chr9:97986314:T:G	0	97986314	G	T
9	chr9:97987252:AAG:A	0	97987252	A	AAG
9	chr9:97995061:A:G	0	97995061	G	A
9	chr9:97997821:T:C	0	97997821	C	T
9	chr9:97997829:A:G	0	97997829	G	A
9	chr9:98004513:C:T	0	98004513	T	C
9	chr9:98004560:C:G	0	98004560	G	C
9	chr9:98005248:C:T	0	98005248	T	C
9	chr9:98006009:A:G	0	98006009	G	A
9	chr9:98006478:G:A	0	98006478	A	G
9	chr9:98006994:C:A	0	98006994	A	C
9	chr9:98012364:A:T	0	98012364	T	A
9	chr9:98012816:C:T	0	98012816	T	C
9	chr9:98013315:C:T	0	98013315	T	C
9	chr9:98013704:G:C	0	98013704	C	G
9	chr9:98017781:T:G	0	98017781	G	T
9	chr9:98018233:T:C	0	98018233	C	T
9	chr9:98018508:G:A	0	98018508	A	G
9	chr9:98019438:G:C	0	98019438	C	G
9	chr9:98020202:G:A	0	98020202	A	G
9	chr9:98021768:A:C	0	98021768	C	A
9	chr9:98022268:C:A	0	98022268	A	C
9	chr9:98025909:A:C	0	98025909	C	A
9	chr9:98026030:T:C	0	98026030	C	T
9	chr9:98026317:G:A	0	98026317	A	G
9	chr9:98027798:A:G	0	98027798	G	A
9	chr9:98027807:C:T	0	98027807	T	C
9	chr9:98027814:C:T	0	98027814	T	C
9	chr9:98028171:A:G	0	98028171	G	A
9	chr9:98030894:G:A	0	98030894	A	G
9	chr9:98031425:G:A	0	98031425	A	G
9	chr9:98034289:T:C	0	98034289	C	T
9	chr9:98035935:G:A	0	98035935	A	G
9	chr9:98037315:T:A	0	98037315	A	T
9	chr9:98038303:A:C	0	98038303	C	A
9	chr9:98038768:C:T	0	98038768	T	C
9	chr9:98038845:C:T	0	98038845	T	C
9	chr9:98039525:A:C	0	98039525	C	A
9	chr9:98040625:T:C	0	98040625	C	T
9	chr9:98040680:C:T	0	98040680	T	C
9	chr9:98042743:A:G	0	98042743	G	A
9	chr9:98042900:T:C	0	98042900	C	T
9	chr9:98043214:A:G	0	98043214	G	A
9	chr9:98043374:C:A	0	98043374	A	C
9	chr9:98043634:A:G	0	98043634	G	A
9	chr9:98043659:G:C	0	98043659	C	G
9	chr9:98044195:G:A	0	98044195	A	G
9	chr9:98046473:T:C	0	98046473	C	T
9	chr9:98046852:T:C	0	98046852	C	T
9	chr9:98046853:C:T	0	98046853	T	C
9	chr9:98048123:G:C	0	98048123	C	G
9	chr9:98048613:G:A	0	98048613	A	G
9	chr9:98048636:T:C	0	98048636	C	T
9	chr9:98048755:A:G	0	98048755	G	A
9	chr9:98048858:C:T	0	98048858	T	C
9	chr9:98048963:A:T	0	98048963	T	A
9	chr9:98050287:A:G	0	98050287	G	A
9	chr9:98051039:G:A	0	98051039	A	G
9	chr9:98051122:G:A	0	98051122	A	G
9	chr9:98051523:TA:T	0	98051523	T	TA
9	chr9:98052291:C:A	0	98052291	A	C
9	chr9:98052806:C:T	0	98052806	T	C
9	chr9:98054344:A:G	0	98054344	G	A
9	chr9:98055746:T:A	0	98055746	A	T
9	chr9:98056008:G:A	0	98056008	A	G
9	chr9:98056062:T:C	0	98056062	C	T
9	chr9:98056910:C:T	0	98056910	T	C
9	chr9:98057843:TTATC:T	0	98057843	T	TTATC
9	chr9:98058389:C:T	0	98058389	T	C
9	chr9:98058746:C:T	0	98058746	T	C
9	chr9:98058993:T:C	0	98058993	C	T
9	chr9:98059342:C:G	0	98059342	G	C
9	chr9:98059409:T:G	0	98059409	G	T
9	chr9:98060401:A:G	0	98060401	G	A
9	chr9:98060441:T:G	0	98060441	G	T
9	chr9:98060558:T:A	0	98060558	A	T
9	chr9:98060658:G:A	0	98060658	A	G
9	chr9:98060802:T:C	0	98060802	C	T
9	chr9:98060853:G:C	0	98060853	C	G
9	chr9:98061078:C:A	0	98061078	A	C
9	chr9:98061348:G:A	0	98061348	A	G
9	chr9:98061941:C:A	0	98061941	A	C
9	chr9:98062470:C:G	0	98062470	G	C
9	chr9:98066584:G:A	0	98066584	A	G
9	chr9:98066876:T:C	0	98066876	C	T
9	chr9:98067847:A:G	0	98067847	G	A
9	chr9:98070718:T:C	0	98070718	C	T
9	chr9:98071643:T:C	0	98071643	C	T
9	chr9:98072012:C:T	0	98072012	T	C
9	chr9:98072881:A:G	0	98072881	G	A
9	chr9:98073811:ATTTTT:A	0	98073811	A	ATTTTT
9	chr9:98075844:T:C	0	98075844	C	T
9	chr9:98079472:C:CTT	0	98079472	CTT	C
9	chr9:98081135:A:G	0	98081135	G	A
9	chr9:98081916:T:C	0	98081916	C	T
9	chr9:98082725:A:G	0	98082725	G	A
9	chr9:98084193:T:C	0	98084193	C	T
9	chr9:98084730:T:G	0	98084730	G	T
9	chr9:98084827:G:A	0	98084827	A	G
9	chr9:98085269:G:T	0	98085269	T	G
9	chr9:98087183:G:A	0	98087183	A	G
9	chr9:98087400:T:G	0	98087400	G	T
9	chr9:98088346:T:TTTTC	0	98088346	TTTTC	T
9	chr9:98088685:A:G	0	98088685	G	A
9	chr9:98088919:G:T	0	98088919	T	G
9	chr9:98088922:G:T	0	98088922	T	G
9	chr9:98089378:T:G	0	98089378	G	T
9	chr9:98091660:T:C	0	98091660	C	T
9	chr9:98092483:C:G	0	98092483	G	C
9	chr9:98092638:C:A	0	98092638	A	C
9	chr9:98094165:C:T	0	98094165	T	C
9	chr9:98096624:A:C	0	98096624	C	A
9	chr9:98099105:T:G	0	98099105	G	T
9	chr9:98101542:C:T	0	98101542	T	C
9	chr9:98101659:G:T	0	98101659	T	G
9	chr9:98101707:A:C	0	98101707	C	A
9	chr9:98101967:C:T	0	98101967	T	C
9	chr9:98102090:C:T	0	98102090	T	C
9	chr9:98102474:C:T	0	98102474	T	C
9	chr9:98102637:T:C	0	98102637	C	T
9	chr9:98103180:A:G	0	98103180	G	A
9	chr9:98103516:A:C	0	98103516	C	A
9	chr9:98103560:T:G	0	98103560	G	T
9	chr9:98103919:A:C	0	98103919	C	A
9	chr9:98104357:C:T	0	98104357	T	C
9	chr9:98104590:T:C	0	98104590	C	T
9	chr9:98105865:C:A	0	98105865	A	C
9	chr9:98105907:T:C	0	98105907	C	T
9	chr9:98105922:G:A	0	98105922	A	G
9	chr9:98106250:T:A	0	98106250	A	T
9	chr9:98106305:T:A	0	98106305	A	T
9	chr9:98106513:T:A	0	98106513	A	T
9	chr9:98106618:G:A	0	98106618	A	G
9	chr9:98109435:C:T	0	98109435	T	C
9	chr9:98110172:G:A	0	98110172	A	G
9	chr9:98110933:A:G	0	98110933	G	A
9	chr9:98111649:T:C	0	98111649	C	T
9	chr9:98111803:T:C	0	98111803	C	T
9	chr9:98111982:G:A	0	98111982	A	G
9	chr9:98112839:C:T	0	98112839	T	C
9	chr9:98113540:A:G	0	98113540	G	A
9	chr9:98113652:G:A	0	98113652	A	G
9	chr9:98114002:T:C	0	98114002	C	T
9	chr9:98114044:A:T	0	98114044	T	A
9	chr9:98114386:T:C	0	98114386	C	T
9	chr9:98114456:C:G	0	98114456	G	C
9	chr9:98114660:C:T	0	98114660	T	C
9	chr9:98115197:T:C	0	98115197	C	T
9	chr9:98115994:C:T	0	98115994	T	C
9	chr9:98117017:A:T	0	98117017	T	A
9	chr9:98117267:G:C	0	98117267	C	G
9	chr9:98119243:C:G	0	98119243	G	C
9	chr9:98120159:G:A	0	98120159	A	G
9	chr9:98120205:C:G	0	98120205	G	C
9	chr9:98120227:A:G	0	98120227	G	A
9	chr9:98121421:AT:A	0	98121421	A	AT
9	chr9:98122244:C:T	0	98122244	T	C
9	chr9:98122282:C:A	0	98122282	A	C
9	chr9:98122614:A:G	0	98122614	G	A
9	chr9:98122860:C:T	0	98122860	T	C
9	chr9:98123010:C:G	0	98123010	G	C
9	chr9:98123501:T:G	0	98123501	G	T
9	chr9:98124543:A:T	0	98124543	T	A
9	chr9:98127484:G:A	0	98127484	A	G
9	chr9:98127485:G:A	0	98127485	A	G
9	chr9:98128309:A:G	0	98128309	G	A
9	chr9:98133388:T:G	0	98133388	G	T
9	chr9:98133766:T:C	0	98133766	C	T
9	chr9:98135542:A:T	0	98135542	T	A
9	chr9:98137829:TC:T	0	98137829	T	TC
9	chr9:98138500:A:G	0	98138500	G	A
9	chr9:98138839:G:C	0	98138839	C	G
9	chr9:98140886:A:T	0	98140886	T	A
9	chr9:98141897:C:T	0	98141897	T	C
9	chr9:98142181:C:T	0	98142181	T	C
9	chr9:98143376:G:A	0	98143376	A	G
9	chr9:98143420:C:G	0	98143420	G	C
9	chr9:98143706:T:C	0	98143706	C	T
9	chr9:98143774:T:G	0	98143774	G	T
9	chr9:98143923:C:G	0	98143923	G	C
9	chr9:98144788:C:T	0	98144788	T	C
9	chr9:98144970:G:A	0	98144970	A	G
9	chr9:98145853:C:T	0	98145853	T	C
9	chr9:98147609:C:T	0	98147609	T	C
9	chr9:98147649:A:G	0	98147649	G	A
9	chr9:98147714:T:G	0	98147714	G	T
9	chr9:98147826:T:A	0	98147826	A	T
9	chr9:98148134:T:C	0	98148134	C	T
9	chr9:98148983:G:A	0	98148983	A	G
9	chr9:98149091:T:C	0	98149091	C	T
9	chr9:98149140:C:T	0	98149140	T	C
9	chr9:98149229:A:G	0	98149229	G	A
9	chr9:98150607:T:C	0	98150607	C	T
9	chr9:98151094:A:G	0	98151094	G	A
9	chr9:98151808:C:T	0	98151808	T	C
9	chr9:98152219:T:C	0	98152219	C	T
9	chr9:98153440:T:C	0	98153440	C	T
9	chr9:98153534:A:G	0	98153534	G	A
9	chr9:98153999:T:C	0	98153999	C	T
9	chr9:98154127:A:G	0	98154127	G	A
9	chr9:98154164:G:T	0	98154164	T	G
9	chr9:98154228:T:C	0	98154228	C	T
9	chr9:98154877:A:G	0	98154877	G	A
9	chr9:98154975:G:T	0	98154975	T	G
9	chr9:98155320:T:G	0	98155320	G	T
9	chr9:98157036:A:C	0	98157036	C	A
9	chr9:98158150:C:A	0	98158150	A	C
9	chr9:98160338:C:T	0	98160338	T	C
9	chr9:98160405:C:G	0	98160405	G	C
9	chr9:98160460:A:G	0	98160460	G	A
9	chr9:98160592:G:A	0	98160592	A	G
9	chr9:98161190:G:A	0	98161190	A	G
9	chr9:98161426:C:T	0	98161426	T	C
9	chr9:98161469:A:G	0	98161469	G	A
9	chr9:98161478:G:T	0	98161478	T	G
9	chr9:98161939:A:T	0	98161939	T	A
9	chr9:98162080:G:C	0	98162080	C	G
9	chr9:98162854:C:T	0	98162854	T	C
9	chr9:98162997:A:G	0	98162997	G	A
9	chr9:98164193:T:C	0	98164193	C	T
9	chr9:98164251:T:C	0	98164251	C	T
9	chr9:98164494:T:C	0	98164494	C	T
9	chr9:98164600:A:AT	0	98164600	AT	A
9	chr9:98164879:C:T	0	98164879	T	C
9	chr9:98165066:T:C	0	98165066	C	T
9	chr9:98165122:G:A	0	98165122	A	G
9	chr9:98165217:T:C	0	98165217	C	T
9	chr9:98165265:T:C	0	98165265	C	T
9	chr9:98165350:G:A	0	98165350	A	G
9	chr9:98165480:G:A	0	98165480	A	G
9	chr9:98165569:G:A	0	98165569	A	G
9	chr9:98165604:T:C	0	98165604	C	T
9	chr9:98165961:T:C	0	98165961	C	T
9	chr9:98166169:A:G	0	98166169	G	A
9	chr9:98166533:G:C	0	98166533	C	G
9	chr9:98166700:A:G	0	98166700	G	A
9	chr9:98167047:T:C	0	98167047	C	T
9	chr9:98167052:T:C	0	98167052	C	T
9	chr9:98167418:T:C	0	98167418	C	T
9	chr9:98167635:A:G	0	98167635	G	A
9	chr9:98167940:C:T	0	98167940	T	C
9	chr9:98167971:T:C	0	98167971	C	T
9	chr9:98168133:T:C	0	98168133	C	T
9	chr9:98168214:T:C	0	98168214	C	T
9	chr9:98168377:C:A	0	98168377	A	C
9	chr9:98168398:G:C	0	98168398	C	G
9	chr9:98168665:G:A	0	98168665	A	G
9	chr9:98168831:C:T	0	98168831	T	C
9	chr9:98170036:C:G	0	98170036	G	C
9	chr9:98171092:A:G	0	98171092	G	A
9	chr9:98171101:G:A	0	98171101	A	G
9	chr9:98171382:G:C	0	98171382	C	G
9	chr9:98171450:G:A	0	98171450	A	G
9	chr9:98171564:G:A	0	98171564	A	G
9	chr9:98171751:T:G	0	98171751	G	T
9	chr9:98172669:T:A	0	98172669	A	T
9	chr9:98172768:C:T	0	98172768	T	C
9	chr9:98172939:G:A	0	98172939	A	G
9	chr9:98173547:C:CT	0	98173547	CT	C
9	chr9:98173831:T:C	0	98173831	C	T
9	chr9:98173946:G:A	0	98173946	A	G
9	chr9:98174030:C:T	0	98174030	T	C
9	chr9:98174697:T:C	0	98174697	C	T
9	chr9:98174997:A:G	0	98174997	G	A
9	chr9:98175828:C:A	0	98175828	A	C
9	chr9:98176604:G:T	0	98176604	T	G
9	chr9:98178086:G:A	0	98178086	A	G
9	chr9:98178201:C:T	0	98178201	T	C
9	chr9:98178478:A:T	0	98178478	T	A
9	chr9:98178705:C:T	0	98178705	T	C
9	chr9:98178800:A:G	0	98178800	G	A
9	chr9:98180919:G:A	0	98180919	A	G
9	chr9:98181115:A:C	0	98181115	C	A
9	chr9:98181404:G:A	0	98181404	A	G
9	chr9:98181463:T:A	0	98181463	A	T
9	chr9:98181625:A:T	0	98181625	T	A
9	chr9:98182037:C:T	0	98182037	T	C
9	chr9:98182064:C:T	0	98182064	T	C
9	chr9:98182125:T:C	0	98182125	C	T
9	chr9:98182216:G:A	0	98182216	A	G
9	chr9:98182864:C:T	0	98182864	T	C
9	chr9:98183302:C:T	0	98183302	T	C
9	chr9:98183534:T:C	0	98183534	C	T
9	chr9:98184317:A:G	0	98184317	G	A
9	chr9:98184441:A:G	0	98184441	G	A
9	chr9:98184461:T:C	0	98184461	C	T
9	chr9:98184527:C:G	0	98184527	G	C
9	chr9:98184605:C:T	0	98184605	T	C
9	chr9:98184622:T:C	0	98184622	C	T
9	chr9:98184762:T:C	0	98184762	C	T
9	chr9:98184768:G:A	0	98184768	A	G
9	chr9:98184770:T:A	0	98184770	A	T
9	chr9:98184938:C:T	0	98184938	T	C
9	chr9:98185037:G:A	0	98185037	A	G
9	chr9:98185158:C:T	0	98185158	T	C
9	chr9:98185294:G:A	0	98185294	A	G
9	chr9:98185355:T:C	0	98185355	C	T
9	chr9:98185514:C:T	0	98185514	T	C
9	chr9:98186952:C:T	0	98186952	T	C
9	chr9:98186996:T:C	0	98186996	C	T
9	chr9:98187520:A:G	0	98187520	G	A
9	chr9:98187605:C:G	0	98187605	G	C
9	chr9:98187670:C:T	0	98187670	T	C
9	chr9:98187927:T:C	0	98187927	C	T
9	chr9:98188217:C:T	0	98188217	T	C
9	chr9:98188407:G:T	0	98188407	T	G
9	chr9:98188470:A:T	0	98188470	T	A
9	chr9:98188494:T:G	0	98188494	G	T
9	chr9:98189246:A:C	0	98189246	C	A
9	chr9:98189556:G:T	0	98189556	T	G
9	chr9:98189586:C:T	0	98189586	T	C
9	chr9:98189658:G:A	0	98189658	A	G
9	chr9:98189705:G:GA	0	98189705	GA	G
9	chr9:98189894:T:A	0	98189894	A	T
9	chr9:98189915:C:T	0	98189915	T	C
9	chr9:98190069:C:G	0	98190069	G	C
9	chr9:98190105:A:G	0	98190105	G	A
9	chr9:98190862:C:T	0	98190862	T	C
9	chr9:98191162:G:A	0	98191162	A	G
9	chr9:98191240:C:T	0	98191240	T	C
9	chr9:98191248:TCAGACGGTCC:T	0	98191248	T	TCAGACGGTCC
9	chr9:98191261:AG:A	0	98191261	A	AG
9	chr9:98191773:G:A	0	98191773	A	G
9	chr9:98191795:C:G	0	98191795	G	C
9	chr9:98192147:G:A	0	98192147	A	G
9	chr9:98192300:G:A	0	98192300	A	G
9	chr9:98192633:G:A	0	98192633	A	G
9	chr9:98192726:T:C	0	98192726	C	T
9	chr9:98192728:T:C	0	98192728	C	T
9	chr9:98192785:G:C	0	98192785	C	G
9	chr9:98192853:G:A	0	98192853	A	G
9	chr9:98192962:C:T	0	98192962	T	C
9	chr9:98194013:C:T	0	98194013	T	C
9	chr9:98194237:G:A	0	98194237	A	G
9	chr9:98194526:A:G	0	98194526	G	A
9	chr9:98195120:T:C	0	98195120	C	T
9	chr9:98195723:G:A	0	98195723	A	G
9	chr9:98195992:C:G	0	98195992	G	C
9	chr9:98196227:G:A	0	98196227	A	G
9	chr9:98196369:T:C	0	98196369	C	T
9	chr9:98196630:C:A	0	98196630	A	C
9	chr9:98196642:A:G	0	98196642	G	A
9	chr9:98196716:T:C	0	98196716	C	T
9	chr9:98196746:A:G	0	98196746	G	A
9	chr9:98197500:G:T	0	98197500	T	G
9	chr9:98197559:C:T	0	98197559	T	C
9	chr9:98197724:A:G	0	98197724	G	A
9	chr9:98197844:A:G	0	98197844	G	A
9	chr9:98197982:A:G	0	98197982	G	A
9	chr9:98198811:C:T	0	98198811	T	C
9	chr9:98198974:G:A	0	98198974	A	G
9	chr9:98199646:C:T	0	98199646	T	C
9	chr9:98200222:G:C	0	98200222	C	G
9	chr9:98200721:A:G	0	98200721	G	A
9	chr9:98200742:A:G	0	98200742	G	A
9	chr9:98201180:C:T	0	98201180	T	C
9	chr9:98201371:T:C	0	98201371	C	T
9	chr9:98201695:C:T	0	98201695	T	C
9	chr9:98202082:A:C	0	98202082	C	A
9	chr9:98202188:C:A	0	98202188	A	C
9	chr9:98202369:C:T	0	98202369	T	C
9	chr9:98202419:T:C	0	98202419	C	T
9	chr9:98202662:C:T	0	98202662	T	C
9	chr9:98202726:C:T	0	98202726	T	C
9	chr9:98202809:G:A	0	98202809	A	G
9	chr9:98203169:G:A	0	98203169	A	G
9	chr9:98203190:C:T	0	98203190	T	C
9	chr9:98204008:T:C	0	98204008	C	T
9	chr9:98204559:G:A	0	98204559	A	G
9	chr9:98205279:A:G	0	98205279	G	A
9	chr9:98205515:T:G	0	98205515	G	T
9	chr9:98205576:T:C	0	98205576	C	T
9	chr9:98205603:G:A	0	98205603	A	G
9	chr9:98206007:C:T	0	98206007	T	C
9	chr9:98206208:A:G	0	98206208	G	A
9	chr9:98206316:T:C	0	98206316	C	T
9	chr9:98206600:C:T	0	98206600	T	C
9	chr9:98207066:G:A	0	98207066	A	G
9	chr9:98208007:A:G	0	98208007	G	A
9	chr9:98208278:C:T	0	98208278	T	C
9	chr9:98208324:G:A	0	98208324	A	G
9	chr9:98208443:G:A	0	98208443	A	G
9	chr9:98209066:T:C	0	98209066	C	T
9	chr9:98209880:C:G	0	98209880	G	C
9	chr9:98209940:CACCT:C	0	98209940	C	CACCT
9	chr9:98209950:TTCCGA:T	0	98209950	T	TTCCGA
9	chr9:98210106:A:G	0	98210106	G	A
9	chr9:98211376:C:T	0	98211376	T	C
9	chr9:98211505:T:A	0	98211505	A	T
9	chr9:98211550:T:C	0	98211550	C	T
9	chr9:98212061:C:T	0	98212061	T	C
9	chr9:98212062:G:A	0	98212062	A	G
9	chr9:98213412:G:A	0	98213412	A	G
9	chr9:98213555:A:G	0	98213555	G	A
9	chr9:98213582:C:A	0	98213582	A	C
9	chr9:98213804:A:G	0	98213804	G	A
9	chr9:98213958:A:G	0	98213958	G	A
9	chr9:98214059:C:T	0	98214059	T	C
9	chr9:98214838:G:T	0	98214838	T	G
9	chr9:98215110:C:T	0	98215110	T	C
9	chr9:98215175:T:C	0	98215175	C	T
9	chr9:98215801:T:C	0	98215801	C	T
9	chr9:98216172:G:T	0	98216172	T	G
9	chr9:98216260:G:A	0	98216260	A	G
9	chr9:98216988:G:A	0	98216988	A	G
9	chr9:98217061:T:C	0	98217061	C	T
9	chr9:98217063:T:C	0	98217063	C	T
9	chr9:98217203:G:A	0	98217203	A	G
9	chr9:98217480:G:A	0	98217480	A	G
9	chr9:98217774:G:A	0	98217774	A	G
9	chr9:98219475:T:G	0	98219475	G	T
9	chr9:98219621:G:A	0	98219621	A	G
9	chr9:98219624:C:T	0	98219624	T	C
9	chr9:98220576:T:C	0	98220576	C	T
9	chr9:98221284:C:G	0	98221284	G	C
9	chr9:98221909:T:G	0	98221909	G	T
9	chr9:98222573:C:T	0	98222573	T	C
9	chr9:98222664:T:C	0	98222664	C	T
9	chr9:98223029:C:T	0	98223029	T	C
9	chr9:98223030:G:A	0	98223030	A	G
9	chr9:98223085:T:A	0	98223085	A	T
9	chr9:98223106:A:G	0	98223106	G	A
9	chr9:98223304:A:G	0	98223304	G	A
9	chr9:98223445:T:G	0	98223445	G	T
9	chr9:98223544:T:G	0	98223544	G	T
9	chr9:98224207:A:G	0	98224207	G	A
9	chr9:98224210:AG:A	0	98224210	A	AG
9	chr9:98225265:G:A	0	98225265	A	G
9	chr9:98225561:C:A	0	98225561	A	C
9	chr9:98225608:T:C	0	98225608	C	T
9	chr9:98225635:G:C	0	98225635	C	G
9	chr9:98225882:C:T	0	98225882	T	C
9	chr9:98226195:G:A	0	98226195	A	G
9	chr9:98226228:G:A	0	98226228	A	G
9	chr9:98228298:A:C	0	98228298	C	A
9	chr9:98228571:G:A	0	98228571	A	G
9	chr9:98228820:A:C	0	98228820	C	A
9	chr9:98229944:C:T	0	98229944	T	C
9	chr9:98230247:GA:G	0	98230247	G	GA
9	chr9:98230413:C:T	0	98230413	T	C
9	chr9:98230612:C:T	0	98230612	T	C
9	chr9:98230963:C:T	0	98230963	T	C
9	chr9:98231178:C:T	0	98231178	T	C
9	chr9:98231391:T:C	0	98231391	C	T
9	chr9:98231707:T:C	0	98231707	C	T
9	chr9:98232441:T:C	0	98232441	C	T
9	chr9:98232490:T:A	0	98232490	A	T
9	chr9:98232521:T:C	0	98232521	C	T
9	chr9:98232614:A:G	0	98232614	G	A
9	chr9:98233439:A:G	0	98233439	G	A
9	chr9:98233476:G:T	0	98233476	T	G
9	chr9:98233736:T:C	0	98233736	C	T
9	chr9:98233800:T:C	0	98233800	C	T
9	chr9:98234155:G:A	0	98234155	A	G
9	chr9:98234578:C:T	0	98234578	T	C
9	chr9:98235830:C:T	0	98235830	T	C
9	chr9:98235844:C:T	0	98235844	T	C
9	chr9:98235992:G:A	0	98235992	A	G
9	chr9:98236031:A:G	0	98236031	G	A
9	chr9:98237161:A:G	0	98237161	G	A
9	chr9:98237166:G:A	0	98237166	A	G
9	chr9:98237382:C:T	0	98237382	T	C
9	chr9:98237668:G:A	0	98237668	A	G
9	chr9:98238037:A:G	0	98238037	G	A
9	chr9:98238041:T:C	0	98238041	C	T
9	chr9:98238048:A:C	0	98238048	C	A
9	chr9:98238049:A:C	0	98238049	C	A
9	chr9:98238871:T:C	0	98238871	C	T
9	chr9:98239224:A:T	0	98239224	T	A
9	chr9:98239889:G:A	0	98239889	A	G
9	chr9:98240257:G:C	0	98240257	C	G
9	chr9:98240280:C:T	0	98240280	T	C
9	chr9:98240352:T:A	0	98240352	A	T
9	chr9:98240586:T:C	0	98240586	C	T
9	chr9:98241104:T:C	0	98241104	C	T
9	chr9:98241900:C:T	0	98241900	T	C
9	chr9:98242180:G:A	0	98242180	A	G
9	chr9:98242269:A:G	0	98242269	G	A
9	chr9:98242370:A:G	0	98242370	G	A
9	chr9:98242745:G:A	0	98242745	A	G
9	chr9:98243008:G:A	0	98243008	A	G
9	chr9:98243161:C:A	0	98243161	A	C
9	chr9:98243210:G:C	0	98243210	C	G
9	chr9:98243250:A:G	0	98243250	G	A
9	chr9:98243353:G:A	0	98243353	A	G
9	chr9:98243453:C:T	0	98243453	T	C
9	chr9:98243733:C:T	0	98243733	T	C
9	chr9:98243780:G:A	0	98243780	A	G
9	chr9:98243928:T:C	0	98243928	C	T
9	chr9:98244056:A:T	0	98244056	T	A
9	chr9:98244154:C:A	0	98244154	A	C
9	chr9:98244413:A:C	0	98244413	C	A
9	chr9:98244992:G:C	0	98244992	C	G
9	chr9:98245517:A:G	0	98245517	G	A
9	chr9:98245595:G:A	0	98245595	A	G
9	chr9:98246259:C:T	0	98246259	T	C
9	chr9:98246603:A:G	0	98246603	G	A
9	chr9:98246769:C:T	0	98246769	T	C
9	chr9:98246794:T:C	0	98246794	C	T
9	chr9:98246814:G:A	0	98246814	A	G
9	chr9:98247006:C:T	0	98247006	T	C
9	chr9:98247007:G:A	0	98247007	A	G
9	chr9:98247144:G:A	0	98247144	A	G
9	chr9:98247187:C:T	0	98247187	T	C
9	chr9:98247536:A:G	0	98247536	G	A
9	chr9:98248068:G:A	0	98248068	A	G
9	chr9:98248260:C:T	0	98248260	T	C
9	chr9:98248524:C:T	0	98248524	T	C
9	chr9:98248847:T:G	0	98248847	G	T
9	chr9:98249270:C:T	0	98249270	T	C
9	chr9:98250312:A:G	0	98250312	G	A
9	chr9:98250326:AC:A	0	98250326	A	AC
9	chr9:98250474:GC:G	0	98250474	G	GC
9	chr9:98250542:G:A	0	98250542	A	G
9	chr9:98250896:T:G	0	98250896	G	T
9	chr9:98251106:G:A	0	98251106	A	G
9	chr9:98251121:C:T	0	98251121	T	C
9	chr9:98251157:T:C	0	98251157	C	T
9	chr9:98251235:G:A	0	98251235	A	G
9	chr9:98251560:C:G	0	98251560	G	C
9	chr9:98252169:C:T	0	98252169	T	C
9	chr9:98252838:G:A	0	98252838	A	G
9	chr9:98253151:T:C	0	98253151	C	T
9	chr9:98253237:G:A	0	98253237	A	G
9	chr9:98253322:C:T	0	98253322	T	C
9	chr9:98254305:GT:G	0	98254305	G	GT
9	chr9:98255089:C:T	0	98255089	T	C
9	chr9:98255708:C:G	0	98255708	G	C
9	chr9:98255723:G:A	0	98255723	A	G
9	chr9:98256252:G:T	0	98256252	T	G
9	chr9:98256253:C:T	0	98256253	T	C
9	chr9:98258952:A:C	0	98258952	C	A
9	chr9:98259344:G:A	0	98259344	A	G
9	chr9:98259939:T:C	0	98259939	C	T
9	chr9:98259960:T:C	0	98259960	C	T
9	chr9:98260376:A:G	0	98260376	G	A
9	chr9:98261596:T:G	0	98261596	G	T
9	chr9:98262285:A:G	0	98262285	G	A
9	chr9:98262314:C:T	0	98262314	T	C
9	chr9:98262439:A:G	0	98262439	G	A
9	chr9:98262605:A:G	0	98262605	G	A
9	chr9:98262728:G:A	0	98262728	A	G
9	chr9:98262779:C:T	0	98262779	T	C
9	chr9:98263760:C:T	0	98263760	T	C
9	chr9:98263839:C:T	0	98263839	T	C
9	chr9:98264074:A:C	0	98264074	C	A
9	chr9:98264103:T:C	0	98264103	C	T
9	chr9:98264361:T:G	0	98264361	G	T
9	chr9:98264725:T:G	0	98264725	G	T
9	chr9:98264951:T:C	0	98264951	C	T
9	chr9:98264959:A:C	0	98264959	C	A
9	chr9:98265063:T:A	0	98265063	A	T
9	chr9:98265500:G:A	0	98265500	A	G
9	chr9:98265684:T:C	0	98265684	C	T
9	chr9:98265813:C:T	0	98265813	T	C
9	chr9:98265909:A:G	0	98265909	G	A
9	chr9:98265978:T:C	0	98265978	C	T
9	chr9:98266115:ATTAT:A	0	98266115	A	ATTAT
9	chr9:98266271:G:A	0	98266271	A	G
9	chr9:98267059:G:A	0	98267059	A	G
9	chr9:98267284:A:G	0	98267284	G	A
9	chr9:98267468:C:T	0	98267468	T	C
9	chr9:98267690:C:T	0	98267690	T	C
9	chr9:98267857:A:G	0	98267857	G	A
9	chr9:98267982:G:A	0	98267982	A	G
9	chr9:98268067:G:A	0	98268067	A	G
9	chr9:98268157:G:C	0	98268157	C	G
9	chr9:98268169:A:G	0	98268169	G	A
9	chr9:98268304:C:T	0	98268304	T	C
9	chr9:98268403:A:G	0	98268403	G	A
9	chr9:98268422:C:T	0	98268422	T	C
9	chr9:98268544:A:G	0	98268544	G	A
9	chr9:98268595:G:A	0	98268595	A	G
9	chr9:98268869:A:G	0	98268869	G	A
9	chr9:98268987:A:G	0	98268987	G	A
9	chr9:98269208:C:T	0	98269208	T	C
9	chr9:98269616:G:A	0	98269616	A	G
9	chr9:98269665:G:A	0	98269665	A	G
9	chr9:98269765:A:C	0	98269765	C	A
9	chr9:98269894:G:A	0	98269894	A	G
9	chr9:98270383:A:G	0	98270383	G	A
9	chr9:98270616:G:A	0	98270616	A	G
9	chr9:98270647:A:G	0	98270647	G	A
9	chr9:98270691:G:A	0	98270691	A	G
9	chr9:98271079:T:C	0	98271079	C	T
9	chr9:98271126:C:T	0	98271126	T	C
9	chr9:98271177:C:T	0	98271177	T	C
9	chr9:98271224:C:T	0	98271224	T	C
9	chr9:98271249:C:T	0	98271249	T	C
9	chr9:98271736:A:C	0	98271736	C	A
9	chr9:98271856:C:G	0	98271856	G	C
9	chr9:98272195:A:G	0	98272195	G	A
9	chr9:98272262:T:C	0	98272262	C	T
9	chr9:98272332:G:T	0	98272332	T	G
9	chr9:98272344:G:A	0	98272344	A	G
9	chr9:98273062:C:T	0	98273062	T	C
9	chr9:98273115:C:T	0	98273115	T	C
9	chr9:98273339:C:A	0	98273339	A	C
9	chr9:98273344:A:G	0	98273344	G	A
9	chr9:98273576:T:C	0	98273576	C	T
9	chr9:98273647:T:C	0	98273647	C	T
9	chr9:98273706:C:T	0	98273706	T	C
9	chr9:98273725:C:T	0	98273725	T	C
9	chr9:98273808:C:T	0	98273808	T	C
9	chr9:98273896:G:A	0	98273896	A	G
9	chr9:98274110:T:C	0	98274110	C	T
9	chr9:98274638:A:G	0	98274638	G	A
9	chr9:98274672:C:T	0	98274672	T	C
9	chr9:98274930:C:A	0	98274930	A	C
9	chr9:98274984:C:T	0	98274984	T	C
9	chr9:98275021:A:G	0	98275021	G	A
9	chr9:98275027:G:A	0	98275027	A	G
9	chr9:98275303:A:T	0	98275303	T	A
9	chr9:98275499:A:G	0	98275499	G	A
9	chr9:98275505:A:G	0	98275505	G	A
9	chr9:98275509:A:G	0	98275509	G	A
9	chr9:98275595:A:G	0	98275595	G	A
9	chr9:98275708:C:A	0	98275708	A	C
9	chr9:98276241:T:C	0	98276241	C	T
9	chr9:98276420:G:A	0	98276420	A	G
9	chr9:98277069:T:C	0	98277069	C	T
9	chr9:98277336:A:G	0	98277336	G	A
9	chr9:98277506:T:A	0	98277506	A	T
9	chr9:98277537:A:C	0	98277537	C	A
9	chr9:98277606:C:T	0	98277606	T	C
9	chr9:98278492:T:G	0	98278492	G	T
9	chr9:98278633:A:G	0	98278633	G	A
9	chr9:98278645:C:T	0	98278645	T	C
9	chr9:98279043:C:A	0	98279043	A	C
9	chr9:98279558:G:T	0	98279558	T	G
9	chr9:98279616:T:C	0	98279616	C	T
9	chr9:98280378:T:C	0	98280378	C	T
9	chr9:98280433:G:A	0	98280433	A	G
9	chr9:98280507:C:A	0	98280507	A	C
9	chr9:98281326:T:C	0	98281326	C	T
9	chr9:98281575:C:G	0	98281575	G	C
9	chr9:98281816:C:G	0	98281816	G	C
9	chr9:98281917:A:G	0	98281917	G	A
9	chr9:98281967:A:G	0	98281967	G	A
9	chr9:98282278:A:G	0	98282278	G	A
9	chr9:98282464:TATC:T	0	98282464	T	TATC
9	chr9:98282521:CAT:C	0	98282521	C	CAT
9	chr9:98282542:A:G	0	98282542	G	A
9	chr9:98282852:C:T	0	98282852	T	C
9	chr9:98282853:G:A	0	98282853	A	G
9	chr9:98283181:T:G	0	98283181	G	T
9	chr9:98283310:T:A	0	98283310	A	T
9	chr9:98283494:C:T	0	98283494	T	C
9	chr9:98283652:C:T	0	98283652	T	C
9	chr9:98283923:T:C	0	98283923	C	T
9	chr9:98283981:C:T	0	98283981	T	C
9	chr9:98284159:T:C	0	98284159	C	T
9	chr9:98284415:G:A	0	98284415	A	G
9	chr9:98284729:T:C	0	98284729	C	T
9	chr9:98284937:C:T	0	98284937	T	C
9	chr9:98285474:C:G	0	98285474	G	C
9	chr9:98285759:G:T	0	98285759	T	G
9	chr9:98285806:T:C	0	98285806	C	T
9	chr9:98286235:T:C	0	98286235	C	T
9	chr9:98286970:G:A	0	98286970	A	G
9	chr9:98287481:A:C	0	98287481	C	A
9	chr9:98289027:A:G	0	98289027	G	A
9	chr9:98289597:G:A	0	98289597	A	G
9	chr9:98290576:T:C	0	98290576	C	T
9	chr9:98290805:A:G	0	98290805	G	A
9	chr9:98290841:G:A	0	98290841	A	G
9	chr9:98291305:T:G	0	98291305	G	T
9	chr9:98291525:A:G	0	98291525	G	A
9	chr9:98292175:T:C	0	98292175	C	T
9	chr9:98292354:C:T	0	98292354	T	C
9	chr9:98292402:C:T	0	98292402	T	C
9	chr9:98292872:G:A	0	98292872	A	G
9	chr9:98296920:G:A	0	98296920	A	G
9	chr9:98297224:T:C	0	98297224	C	T
9	chr9:98297567:C:T	0	98297567	T	C
9	chr9:98297633:A:C	0	98297633	C	A
9	chr9:98297639:AATAAAGATTTTTCATT:A	0	98297639	A	AATAAAGATTTTTCATT
9	chr9:98297672:A:G	0	98297672	G	A
9	chr9:98298183:A:G	0	98298183	G	A
9	chr9:98298458:T:C	0	98298458	C	T
9	chr9:98298651:C:T	0	98298651	T	C
9	chr9:98299357:C:G	0	98299357	G	C
9	chr9:98299383:G:C	0	98299383	C	G
9	chr9:98299654:A:C	0	98299654	C	A
9	chr9:98299669:A:C	0	98299669	C	A
9	chr9:98300388:T:G	0	98300388	G	T
9	chr9:98300665:T:C	0	98300665	C	T
9	chr9:98300788:A:G	0	98300788	G	A
9	chr9:98302188:C:T	0	98302188	T	C
9	chr9:98302289:T:C	0	98302289	C	T
9	chr9:98302930:T:G	0	98302930	G	T
9	chr9:98303222:C:T	0	98303222	T	C
9	chr9:98303525:T:C	0	98303525	C	T
9	chr9:98303620:C:T	0	98303620	T	C
9	chr9:98303854:C:T	0	98303854	T	C
9	chr9:98304256:A:G	0	98304256	G	A
9	chr9:98304631:T:C	0	98304631	C	T
9	chr9:98304708:A:G	0	98304708	G	A
9	chr9:98305116:A:G	0	98305116	G	A
9	chr9:98305452:G:A	0	98305452	A	G
9	chr9:98305584:G:A	0	98305584	A	G
9	chr9:98305710:T:A	0	98305710	A	T
9	chr9:98306298:G:A	0	98306298	A	G
9	chr9:98306367:G:A	0	98306367	A	G
9	chr9:98306796:C:T	0	98306796	T	C
9	chr9:98307051:C:T	0	98307051	T	C
9	chr9:98308205:T:C	0	98308205	C	T
9	chr9:98308595:A:G	0	98308595	G	A
9	chr9:98308647:A:G	0	98308647	G	A
9	chr9:98308808:T:C	0	98308808	C	T
9	chr9:98309240:T:C	0	98309240	C	T
9	chr9:98309453:G:A	0	98309453	A	G
9	chr9:98309726:T:C	0	98309726	C	T
9	chr9:98310561:C:T	0	98310561	T	C
9	chr9:98310669:A:T	0	98310669	T	A
9	chr9:98311928:A:C	0	98311928	C	A
9	chr9:98312357:C:T	0	98312357	T	C
9	chr9:98312419:C:A	0	98312419	A	C
9	chr9:98312590:T:C	0	98312590	C	T
9	chr9:98312953:C:T	0	98312953	T	C
9	chr9:98313470:T:C	0	98313470	C	T
9	chr9:98313765:A:AGG	0	98313765	AGG	A
9	chr9:98313806:A:C	0	98313806	C	A
9	chr9:98314345:G:A	0	98314345	A	G
9	chr9:98315371:A:G	0	98315371	G	A
9	chr9:98315875:G:A	0	98315875	A	G
9	chr9:98315938:T:C	0	98315938	C	T
9	chr9:98316169:G:A	0	98316169	A	G
9	chr9:98316456:TTG:T	0	98316456	T	TTG
9	chr9:98316751:C:T	0	98316751	T	C
9	chr9:98316922:C:T	0	98316922	T	C
9	chr9:98317056:G:A	0	98317056	A	G
9	chr9:98317324:C:T	0	98317324	T	C
9	chr9:98317660:C:T	0	98317660	T	C
9	chr9:98318759:G:A	0	98318759	A	G
9	chr9:98319036:C:T	0	98319036	T	C
9	chr9:98319389:T:C	0	98319389	C	T
9	chr9:98319679:G:A	0	98319679	A	G
9	chr9:98320699:G:A	0	98320699	A	G
9	chr9:98321137:T:C	0	98321137	C	T
9	chr9:98321525:G:C	0	98321525	C	G
9	chr9:98321760:A:G	0	98321760	G	A
9	chr9:98321805:G:A	0	98321805	A	G
9	chr9:98322363:A:G	0	98322363	G	A
9	chr9:98322371:G:A	0	98322371	A	G
9	chr9:98322519:G:C	0	98322519	C	G
9	chr9:98323016:C:T	0	98323016	T	C
9	chr9:98324082:T:C	0	98324082	C	T
9	chr9:98324330:C:T	0	98324330	T	C
9	chr9:98324659:C:T	0	98324659	T	C
9	chr9:98325004:G:A	0	98325004	A	G
9	chr9:98325124:A:C	0	98325124	C	A
9	chr9:98325584:A:G	0	98325584	G	A
9	chr9:98325765:G:A	0	98325765	A	G
9	chr9:98325859:T:C	0	98325859	C	T
9	chr9:98326013:G:T	0	98326013	T	G
9	chr9:98326277:T:C	0	98326277	C	T
9	chr9:98326354:A:C	0	98326354	C	A
9	chr9:98326391:G:C	0	98326391	C	G
9	chr9:98327457:G:A	0	98327457	A	G
9	chr9:98327770:A:G	0	98327770	G	A
9	chr9:98327955:G:A	0	98327955	A	G
9	chr9:98329092:C:T	0	98329092	T	C
9	chr9:98329483:A:G	0	98329483	G	A
9	chr9:98329556:C:T	0	98329556	T	C
9	chr9:98329589:C:T	0	98329589	T	C
9	chr9:98329736:C:A	0	98329736	A	C
9	chr9:98330006:G:A	0	98330006	A	G
9	chr9:98330034:G:A	0	98330034	A	G
9	chr9:98332264:C:T	0	98332264	T	C
9	chr9:98332390:T:C	0	98332390	C	T
9	chr9:98332717:C:T	0	98332717	T	C
9	chr9:98333671:C:T	0	98333671	T	C
9	chr9:98333768:T:C	0	98333768	C	T
9	chr9:98333820:T:G	0	98333820	G	T
9	chr9:98334838:C:A	0	98334838	A	C
9	chr9:98335455:C:T	0	98335455	T	C
9	chr9:98335486:C:T	0	98335486	T	C
9	chr9:98335587:C:T	0	98335587	T	C
9	chr9:98335627:A:G	0	98335627	G	A
9	chr9:98335906:T:C	0	98335906	C	T
9	chr9:98335988:G:A	0	98335988	A	G
9	chr9:98336266:G:A	0	98336266	A	G
9	chr9:98336610:C:T	0	98336610	T	C
9	chr9:98336669:AC:A	0	98336669	A	AC
9	chr9:98336842:C:T	0	98336842	T	C
9	chr9:98336962:ACT:A	0	98336962	A	ACT
9	chr9:98337074:A:G	0	98337074	G	A
9	chr9:98337169:G:A	0	98337169	A	G
9	chr9:98337176:G:C	0	98337176	C	G
9	chr9:98337300:A:G	0	98337300	G	A
9	chr9:98337487:G:A	0	98337487	A	G
9	chr9:98337532:A:G	0	98337532	G	A
9	chr9:98337553:A:G	0	98337553	G	A
9	chr9:98337693:C:T	0	98337693	T	C
9	chr9:98338021:C:T	0	98338021	T	C
9	chr9:98338094:T:C	0	98338094	C	T
9	chr9:98338178:G:A	0	98338178	A	G
9	chr9:98338507:A:G	0	98338507	G	A
9	chr9:98338788:C:G	0	98338788	G	C
9	chr9:98338840:C:T	0	98338840	T	C
9	chr9:98338890:G:T	0	98338890	T	G
9	chr9:98338901:T:C	0	98338901	C	T
9	chr9:98339606:A:G	0	98339606	G	A
9	chr9:98339688:G:A	0	98339688	A	G
9	chr9:98339809:A:G	0	98339809	G	A
9	chr9:98340040:A:G	0	98340040	G	A
9	chr9:98340090:T:G	0	98340090	G	T
9	chr9:98340627:T:C	0	98340627	C	T
9	chr9:98340634:A:G	0	98340634	G	A
9	chr9:98340831:A:G	0	98340831	G	A
9	chr9:98341213:G:A	0	98341213	A	G
9	chr9:98341309:G:A	0	98341309	A	G
9	chr9:98341494:C:T	0	98341494	T	C
9	chr9:98342081:A:G	0	98342081	G	A
9	chr9:98343420:G:A	0	98343420	A	G
9	chr9:98343598:A:G	0	98343598	G	A
9	chr9:98343790:G:A	0	98343790	A	G
9	chr9:98344158:C:T	0	98344158	T	C
9	chr9:98345186:T:C	0	98345186	C	T
9	chr9:98345497:C:A	0	98345497	A	C
9	chr9:98345641:C:T	0	98345641	T	C
9	chr9:98346081:G:T	0	98346081	T	G
9	chr9:98346189:T:C	0	98346189	C	T
9	chr9:98346397:A:G	0	98346397	G	A
9	chr9:98346645:G:A	0	98346645	A	G
9	chr9:98346985:A:G	0	98346985	G	A
9	chr9:98347175:T:C	0	98347175	C	T
9	chr9:98347495:C:A	0	98347495	A	C
9	chr9:98347664:G:A	0	98347664	A	G
9	chr9:98348870:A:C	0	98348870	C	A
9	chr9:98349237:C:T	0	98349237	T	C
9	chr9:98349438:C:T	0	98349438	T	C
9	chr9:98349728:C:T	0	98349728	T	C
9	chr9:98350010:CT:C	0	98350010	C	CT
9	chr9:98350264:T:C	0	98350264	C	T
9	chr9:98350867:A:G	0	98350867	G	A
9	chr9:98350959:T:G	0	98350959	G	T
9	chr9:98351132:G:A	0	98351132	A	G
9	chr9:98351396:C:T	0	98351396	T	C
9	chr9:98351418:G:GTT	0	98351418	GTT	G
9	chr9:98351427:T:C	0	98351427	C	T
9	chr9:98351621:A:T	0	98351621	T	A
9	chr9:98351846:T:C	0	98351846	C	T
9	chr9:98352345:T:A	0	98352345	A	T
9	chr9:98353614:T:C	0	98353614	C	T
9	chr9:98354047:A:G	0	98354047	G	A
9	chr9:98354491:T:C	0	98354491	C	T
9	chr9:98355103:A:G	0	98355103	G	A
9	chr9:98356367:T:A	0	98356367	A	T
9	chr9:98356379:T:C	0	98356379	C	T
9	chr9:98356455:A:C	0	98356455	C	A
9	chr9:98356625:C:T	0	98356625	T	C
9	chr9:98356894:A:G	0	98356894	G	A
9	chr9:98357012:G:T	0	98357012	T	G
9	chr9:98357157:A:G	0	98357157	G	A
9	chr9:98357457:A:T	0	98357457	T	A
9	chr9:98357596:C:A	0	98357596	A	C
9	chr9:98357620:T:C	0	98357620	C	T
9	chr9:98358421:T:C	0	98358421	C	T
9	chr9:98358796:A:G	0	98358796	G	A
9	chr9:98358882:G:A	0	98358882	A	G
9	chr9:98359114:G:A	0	98359114	A	G
9	chr9:98359193:T:C	0	98359193	C	T
9	chr9:98359209:A:C	0	98359209	C	A
9	chr9:98359459:G:A	0	98359459	A	G
9	chr9:98359673:C:T	0	98359673	T	C
9	chr9:98359996:C:T	0	98359996	T	C
9	chr9:98360032:C:T	0	98360032	T	C
9	chr9:98360847:T:C	0	98360847	C	T
9	chr9:98361054:T:C	0	98361054	C	T
9	chr9:98361263:A:G	0	98361263	G	A
9	chr9:98361329:G:A	0	98361329	A	G
9	chr9:98361405:C:T	0	98361405	T	C
9	chr9:98361901:A:G	0	98361901	G	A
9	chr9:98362042:C:G	0	98362042	G	C
9	chr9:98362298:A:G	0	98362298	G	A
9	chr9:98362367:A:C	0	98362367	C	A
9	chr9:98362465:C:T	0	98362465	T	C
9	chr9:98362479:C:CTT	0	98362479	CTT	C
9	chr9:98362866:C:T	0	98362866	T	C
9	chr9:98363096:G:A	0	98363096	A	G
9	chr9:98363151:T:C	0	98363151	C	T
9	chr9:98363594:C:T	0	98363594	T	C
9	chr9:98364126:C:T	0	98364126	T	C
9	chr9:98364127:C:T	0	98364127	T	C
9	chr9:98364436:T:C	0	98364436	C	T
9	chr9:98364853:G:A	0	98364853	A	G
9	chr9:98365097:G:A	0	98365097	A	G
9	chr9:98365155:C:T	0	98365155	T	C
9	chr9:98365156:G:A	0	98365156	A	G
9	chr9:98365832:AG:A	0	98365832	A	AG
9	chr9:98366178:A:T	0	98366178	T	A
9	chr9:98366312:A:T	0	98366312	T	A
9	chr9:98366327:T:C	0	98366327	C	T
9	chr9:98366576:C:T	0	98366576	T	C
9	chr9:98366634:C:T	0	98366634	T	C
9	chr9:98366669:A:C	0	98366669	C	A
9	chr9:98367447:G:A	0	98367447	A	G
9	chr9:98367972:C:A	0	98367972	A	C
9	chr9:98368188:C:T	0	98368188	T	C
9	chr9:98368731:C:T	0	98368731	T	C
9	chr9:98369453:G:A	0	98369453	A	G
9	chr9:98370159:T:C	0	98370159	C	T
9	chr9:98370321:G:C	0	98370321	C	G
9	chr9:98370486:T:C	0	98370486	C	T
9	chr9:98370776:T:A	0	98370776	A	T
9	chr9:98371096:C:T	0	98371096	T	C
9	chr9:98371649:G:A	0	98371649	A	G
9	chr9:98371864:CTGCTGAGA:C	0	98371864	C	CTGCTGAGA
9	chr9:98371905:C:T	0	98371905	T	C
9	chr9:98372046:G:T	0	98372046	T	G
9	chr9:98372250:C:T	0	98372250	T	C
9	chr9:98372793:G:A	0	98372793	A	G
9	chr9:98372919:T:C	0	98372919	C	T
9	chr9:98373105:G:C	0	98373105	C	G
9	chr9:98373693:C:T	0	98373693	T	C
9	chr9:98374047:C:T	0	98374047	T	C
9	chr9:98374365:T:A	0	98374365	A	T
9	chr9:98375273:C:T	0	98375273	T	C
9	chr9:98375560:C:A	0	98375560	A	C
9	chr9:98375710:T:C	0	98375710	C	T
9	chr9:98375897:T:G	0	98375897	G	T
9	chr9:98376326:C:G	0	98376326	G	C
9	chr9:98376400:A:G	0	98376400	G	A
9	chr9:98376483:C:T	0	98376483	T	C
9	chr9:98376616:A:G	0	98376616	G	A
9	chr9:98376757:C:T	0	98376757	T	C
9	chr9:98377004:C:T	0	98377004	T	C
9	chr9:98378031:T:C	0	98378031	C	T
9	chr9:98378103:A:G	0	98378103	G	A
9	chr9:98378337:C:T	0	98378337	T	C
9	chr9:98379264:C:A	0	98379264	A	C
9	chr9:98379425:T:C	0	98379425	C	T
9	chr9:98380310:C:T	0	98380310	T	C
9	chr9:98380319:C:T	0	98380319	T	C
9	chr9:98380487:G:A	0	98380487	A	G
9	chr9:98380746:A:G	0	98380746	G	A
9	chr9:98380801:C:T	0	98380801	T	C
9	chr9:98382235:C:T	0	98382235	T	C
9	chr9:98382401:C:T	0	98382401	T	C
9	chr9:98382566:C:T	0	98382566	T	C
9	chr9:98382610:C:T	0	98382610	T	C
9	chr9:98382645:C:T	0	98382645	T	C
9	chr9:98383220:T:C	0	98383220	C	T
9	chr9:98383683:A:G	0	98383683	G	A
9	chr9:98384032:T:G	0	98384032	G	T
9	chr9:98384076:CT:C	0	98384076	C	CT
9	chr9:98384325:T:C	0	98384325	C	T
9	chr9:98384889:A:T	0	98384889	T	A
9	chr9:98385221:C:T	0	98385221	T	C
9	chr9:98385505:A:AG	0	98385505	AG	A
9	chr9:98385529:G:C	0	98385529	C	G
9	chr9:98385580:G:A	0	98385580	A	G
9	chr9:98385903:C:T	0	98385903	T	C
9	chr9:98386594:T:C	0	98386594	C	T
9	chr9:98386925:A:G	0	98386925	G	A
9	chr9:98387253:A:G	0	98387253	G	A
9	chr9:98387629:A:G	0	98387629	G	A
9	chr9:98387909:T:G	0	98387909	G	T
9	chr9:98388115:T:C	0	98388115	C	T
9	chr9:98388677:A:G	0	98388677	G	A
9	chr9:98388760:C:T	0	98388760	T	C
9	chr9:98389025:A:T	0	98389025	T	A
9	chr9:98389100:C:T	0	98389100	T	C
9	chr9:98390221:G:A	0	98390221	A	G
9	chr9:98390643:C:G	0	98390643	G	C
9	chr9:98390661:A:G	0	98390661	G	A
9	chr9:98391019:A:G	0	98391019	G	A
9	chr9:98391346:A:G	0	98391346	G	A
9	chr9:98391929:T:A	0	98391929	A	T
9	chr9:98392276:A:G	0	98392276	G	A
9	chr9:98392437:T:C	0	98392437	C	T
9	chr9:98392532:A:G	0	98392532	G	A
9	chr9:98392763:T:C	0	98392763	C	T
9	chr9:98394084:G:A	0	98394084	A	G
9	chr9:98394117:G:A	0	98394117	A	G
9	chr9:98394820:A:G	0	98394820	G	A
9	chr9:98394843:A:G	0	98394843	G	A
9	chr9:98396665:A:G	0	98396665	G	A
9	chr9:98399284:G:A	0	98399284	A	G
9	chr9:98399316:T:C	0	98399316	C	T
9	chr9:98399733:C:CTGG	0	98399733	CTGG	C
9	chr9:98400532:C:A	0	98400532	A	C
9	chr9:98400914:G:GA	0	98400914	GA	G
9	chr9:98400981:C:T	0	98400981	T	C
9	chr9:98401063:GA:G	0	98401063	G	GA
9	chr9:98401083:A:C	0	98401083	C	A
9	chr9:98402490:G:A	0	98402490	A	G
9	chr9:98403167:G:A	0	98403167	A	G
9	chr9:98405557:A:G	0	98405557	G	A
9	chr9:98406295:A:G	0	98406295	G	A
9	chr9:98406355:A:G	0	98406355	G	A
9	chr9:98407093:G:A	0	98407093	A	G
9	chr9:98408381:A:G	0	98408381	G	A
9	chr9:98409160:C:T	0	98409160	T	C
9	chr9:98409400:A:G	0	98409400	G	A
9	chr9:98409431:ACT:A	0	98409431	A	ACT
9	chr9:98410412:T:C	0	98410412	C	T
9	chr9:98410882:A:G	0	98410882	G	A
9	chr9:98410889:A:G	0	98410889	G	A
9	chr9:98411392:G:A	0	98411392	A	G
9	chr9:98411499:A:T	0	98411499	T	A
9	chr9:98411906:T:C	0	98411906	C	T
9	chr9:98413263:C:T	0	98413263	T	C
9	chr9:98413624:A:G	0	98413624	G	A
9	chr9:98413778:G:A	0	98413778	A	G
9	chr9:98414504:T:G	0	98414504	G	T
9	chr9:98415533:G:C	0	98415533	C	G
9	chr9:98415570:C:T	0	98415570	T	C
9	chr9:98416092:C:T	0	98416092	T	C
9	chr9:98417163:C:T	0	98417163	T	C
9	chr9:98417190:G:T	0	98417190	T	G
9	chr9:98417580:T:C	0	98417580	C	T
9	chr9:98417747:C:CTA	0	98417747	CTA	C
9	chr9:98418962:G:A	0	98418962	A	G
9	chr9:98420311:C:T	0	98420311	T	C
9	chr9:98420416:A:C	0	98420416	C	A
9	chr9:98421062:C:T	0	98421062	T	C
9	chr9:98421351:G:A	0	98421351	A	G
9	chr9:98421607:G:A	0	98421607	A	G
9	chr9:98421831:T:C	0	98421831	C	T
9	chr9:98422145:TG:T	0	98422145	T	TG
9	chr9:98422854:A:T	0	98422854	T	A
9	chr9:98423295:C:T	0	98423295	T	C
9	chr9:98423665:C:T	0	98423665	T	C
9	chr9:98423981:T:A	0	98423981	A	T
9	chr9:98424032:T:C	0	98424032	C	T
9	chr9:98424586:T:C	0	98424586	C	T
9	chr9:98424596:C:T	0	98424596	T	C
9	chr9:98424996:T:C	0	98424996	C	T
9	chr9:98425478:T:G	0	98425478	G	T
9	chr9:98426119:C:T	0	98426119	T	C
9	chr9:98426130:A:G	0	98426130	G	A
9	chr9:98426629:G:A	0	98426629	A	G
9	chr9:98426820:G:A	0	98426820	A	G
9	chr9:98427121:G:A	0	98427121	A	G
9	chr9:98428179:G:A	0	98428179	A	G
9	chr9:98428472:C:T	0	98428472	T	C
9	chr9:98428571:C:T	0	98428571	T	C
9	chr9:98429031:A:G	0	98429031	G	A
9	chr9:98429076:G:C	0	98429076	C	G
9	chr9:98430699:G:A	0	98430699	A	G
9	chr9:98430708:C:T	0	98430708	T	C
9	chr9:98430728:T:C	0	98430728	C	T
9	chr9:98430888:G:T	0	98430888	T	G
9	chr9:98431032:A:G	0	98431032	G	A
9	chr9:98431105:G:A	0	98431105	A	G
9	chr9:98431115:C:G	0	98431115	G	C
9	chr9:98431207:A:C	0	98431207	C	A
9	chr9:98432434:G:C	0	98432434	C	G
9	chr9:98432914:C:T	0	98432914	T	C
9	chr9:98433172:C:A	0	98433172	A	C
9	chr9:98433617:T:A	0	98433617	A	T
9	chr9:98433742:C:G	0	98433742	G	C
9	chr9:98434128:C:A	0	98434128	A	C
9	chr9:98434301:T:C	0	98434301	C	T
9	chr9:98434360:C:A	0	98434360	A	C
9	chr9:98435987:T:C	0	98435987	C	T
9	chr9:98436063:C:T	0	98436063	T	C
9	chr9:98437110:C:T	0	98437110	T	C
9	chr9:98437637:C:CCCAT	0	98437637	CCCAT	C
9	chr9:98437916:A:G	0	98437916	G	A
9	chr9:98437973:C:A	0	98437973	A	C
9	chr9:98438417:A:C	0	98438417	C	A
9	chr9:98438500:A:T	0	98438500	T	A
9	chr9:98438738:A:C	0	98438738	C	A
9	chr9:98439282:G:C	0	98439282	C	G
9	chr9:98439431:T:C	0	98439431	C	T
9	chr9:98440521:T:C	0	98440521	C	T
9	chr9:98440835:G:A	0	98440835	A	G
9	chr9:98440932:A:T	0	98440932	T	A
9	chr9:98441294:TAAATA:T	0	98441294	T	TAAATA
9	chr9:98441699:T:C	0	98441699	C	T
9	chr9:98442070:A:G	0	98442070	G	A
9	chr9:98442880:C:T	0	98442880	T	C
9	chr9:98443694:T:A	0	98443694	A	T
9	chr9:98444461:T:C	0	98444461	C	T
9	chr9:98444574:A:G	0	98444574	G	A
9	chr9:98444673:A:AT	0	98444673	AT	A
9	chr9:98445108:A:C	0	98445108	C	A
9	chr9:98445143:A:G	0	98445143	G	A
9	chr9:98445212:T:C	0	98445212	C	T
9	chr9:98445669:A:T	0	98445669	T	A
9	chr9:98446228:C:A	0	98446228	A	C
9	chr9:98446254:AT:A	0	98446254	A	AT
9	chr9:98446273:T:C	0	98446273	C	T
9	chr9:98446331:G:A	0	98446331	A	G
9	chr9:98446567:G:T	0	98446567	T	G
9	chr9:98446629:G:C	0	98446629	C	G
9	chr9:98446639:G:A	0	98446639	A	G
9	chr9:98447732:C:T	0	98447732	T	C
9	chr9:98448327:T:C	0	98448327	C	T
9	chr9:98448618:A:G	0	98448618	G	A
9	chr9:98449485:A:G	0	98449485	G	A
9	chr9:98450315:T:C	0	98450315	C	T
9	chr9:98450937:T:C	0	98450937	C	T
9	chr9:98451300:G:A	0	98451300	A	G
9	chr9:98451547:GTC:G	0	98451547	G	GTC
9	chr9:98451739:A:G	0	98451739	G	A
9	chr9:98451915:T:C	0	98451915	C	T
9	chr9:98452800:T:C	0	98452800	C	T
```
